# *Stenotrophomonas muris* - First discovered as an urgent human pathogen with strong virulence associated with bloodstream infections

**DOI:** 10.1101/2024.05.16.24307319

**Authors:** Jiaying Liu, Xu Dong, Yuyun Yu, Tiantian Wu, Yanghui Xiang, Xin Yuan, Dan Cao, Kefan Bi, Hanyin Zhang, Lixia Zhu, Ying Zhang

## Abstract

For the first time, *Stenotrophomonas muris* (*S. muris*) has been identified to be associated with human infections while studying the virulence of *Stenotrophomonas maltophilia* (*S. maltophilia*) clinical isolates. Previously, *S. muris* was only isolated from the intestines of mice but its pathogenic potential for humans has never been reported. In this work, the phenotype of *S. muris* virulence, the potential genes that encode higher virulence of *S. muris*, and host responses to *S. muris* infection were investigated for the first time. It was found that S9 (*S. muris* no.9, isolated from patient’s bloodstream infection) was more virulent than both S8 (*S. muris* no.8, isolated from patient’s sputum) and S1 (*S. maltophilia*), where S8 and S9 were subsequently identified as *S. muris* by whole genome sequencing analysis. Candidate genes which may encode higher virulence of S9 were identified, including *virB6, dcm, hlyD*, and 14 other genes involved in porphyrin metabolism, pyrimidine metabolism, DNA methylation, two component system, and biofilm formation. Transcriptome analysis of host cells (THP-1 cells) infected by S8 and S9 (S9 with strong virulence over S8 with weak virulence) showed that 12 candidate genes involved in ion transport function and calcium signaling pathway were down-regulated and require special attention. Antibiotic susceptibility testing indicated that compared with *S. maltophilia*, the *S. muris* strains, though more susceptible to minocycline, are highly resistant to last resort antibitoics colistin and polymyxin B and are also resistant to cephalosporin and fluoroquinolone. Because of the above differences in virulence properties and antibiotic susceptibility, it is critical that *S. muris* be distinguished from *S. maltophilia* in clinical setting for improved care. This work provides the basis for future studies on pathogenic mechanisms of *S. muris* and for developing improved treatment in the future.

## Supplementary Table S1 and Table S2 for "*Stenotrophomonas muris* - First discovered as an urgent human pathogen with strong virulence associated with bloodstream infections": WGS-data-S1.txt (part 1 of 6)

```
>contig00001 len=505124 cov=29.8 corr=0 origname=NODE_1_length_505124_cov_29.807260_pilon sw=shovill-spades/1.0.4 date=20220914
CAGGCCGGGCAGTAGAAGCCGCTCGGCAGTAGATCCACGCCATGCGTGGATGGCTGGGCC
AGCCTCAGTGCCGACCAAGGTCGGCACCCACCAAAGCAGGCCGGGCAGTAGGAGCCGCTC
GGCAGTAGATCCACGCCATGCGTGGATGGCTGGGCCAGCTTCAGTGCCGACCAAGGTCGG
CACCCACCAGAGCGGGCTTGGCAGTAGATCCACGCCATGCGTGGATGCTTTGCCTGGAAG
GAATCCTAAAGCTCCAGCACGCGCCGGTAACTCAACGGCCCACGCCCATCGCGCAGGCCC
AACCGCAGTTCCAGCCCGGTGGCCGGCAGCACCTCGCCTTTGCTCGGTAGCAGCGCCCAC
CCGGCGCCCGGCTGCCAGGCGCGTACCTCGAATCGCTGCACATCCTGCGCCACCGCGATC
CCCTTTGACGGATCCGGTGCGGGCAAAGGGTAGCGATCCGTCGCAGCGCCACTGGCCCGC
CACAGCGTGCTTCCCTGTCGCCACCAGCGAACACGTTGCCAGCGCAACCCGTCGCTGCCC
AAGCTGCGGGTGATCTCCAGCGCGAAGCTTCCATCCGGATGCCGTTCGCTCACCAGCGAA
GGGGGTAGCAGGCGCTGAGGCTGATCCGCCGGGCGCACCGCGCCGTTCATCAGCGCGTCG
TCGGCACGCATCTCGATGTCGCGCTGGAACTGCTGCAGCACGCGCAGCGCCGTCGTGGTC
TCGGCATCGGCCCGGCGCAGGCGTTGGTCGCTGCTGGCCACGCTGTCCAGCGCACGCCAG
CAGATCAGTGCCAGCACGCCCATGATGGTGATCGCGATCATCACCTCGATCAGGGTGAAA
CCTGCTGCGGTACGCTTCATTGCGCCGCCGTCCACGGCAGCTGCATCCGCGCCAGCGATT
GCCGCGGCGCATCTTCGGCCACCACGCTGAGTTCCAGCTGTGGCTGTCCGTCACTCCCTG
TGCCGATATGCTGAAGCACCAGGAAACTGCTGCGCCCCTGCACGCAGCGCTGCCGTGCAT
CCTGCGGCGGCTGCCCGGCCAGGCGCAGCTCCTGCCAGCGGTCCTGCGCACACATCAGTG
CCAGCCGACGGTCGCGCAGGCGCGATTGATCATCGGTCGCCACCGCCACCGAACGCATCA
CCGCCGCCAGCGCAATCGAAACGATCACCAATGCGATCAGCACTTCGATCAGGGTGAACC
CGCGCATGCTCCGCTTCACTGCACGACCTGCAACTGTCCGCTGCCATCATCACGAAGACG
CAGCTGGCGGCCCTGCAACGACAGCCTCAGCTCCCACGCCACGCCGATCCACTCCGGGCT
CAGTTCAATCGGCGTGGTCGGTTGCACCGCGATGCCCGCCGGTTGCCATTGCTGCGGACG
CAGAAGGTCATCGCGCTGCACGTCAACCCAGCGGGTGCCTTCGCGGCGGCTGAAGCGGTA
GCCGGCGGCGTCGGCCTGCCAGCGCAGGGGGCGGCCATCGATGCGCGCCTCGTCGCGCGC
CACCTGCAGGCGCTGCGCCAGCCGTTCAGCTTCCTGCCGCAGCTGGCGCGCGGGGTCGAG
CAGGCTGCCCAGGCCAAGGCCGATGCCCGCCGTGCAGATGCCGATGATCACCAGCACCAC
CATCAGTTCCAGCAGGGTGAAACCACGCGGCACGTGCTGCATCGACGTTGCCTCCTGTCC
AGGTCGATGCCTGCCAGCGTAGGCCCGCATGATGAAACAAAAGCGTCAGCGGCAGCTGCT
AGCGTGGGCAGACACGAACGTGGCGATGGTGCGGAACATGGATGGCAGGCGCTGGGATCG
CAATCGCATGTTGACCCTGCTGGCGGCGACGCTGCTGCTGGCGGTGGTGGCCTATTGGGG
CGTGACCCTGTCTGCGGTGGCACCGACGGCGGCGGCCAGCGAAACGCACGCAGAGGCCCC
TGCACGCCCCCTGTTCGATGCAGTGGCCAGCCTGCCGCTGGTGCGGTTGCTGTCCCCCGG
TGCGGTGCAGACCGAGGTGGTCGTGCTGGGCGTGATGGCCGGCGACCACGCGCCACTGGC
GCTGCTTTCGGTGGATGGACGCCCAGCGGAAGCGTATGCGCCCGGGCAACGACTCGGACC
CTGCACGGTGCTGGCCAGCATCAGTGCCAGCGCGGTCGAATTGAACCAGGCCGGGCAATC
GCGCAGCCTGCCGGTGCCTGAGCTGCCGCCGGTGCCGAGCGATGGCATCGTGCCCGCGGC
ACCGTAGTGCCGAGCCTACGCTCGGCTGCGTCTGGAAGAACAGTCGAGCCTGGCTCGACT
CTACAGAATCCTGCCGAGCGATAGCTCGACCCTTCAAATCCTGCCAGGCGTGGGCTCGGC
CCTACGGCCGCGCAGGCTCATCGCGCCGGACGCTGCGGTACCACCGAACGACCAAAGGCA
TCGCCCATGCGCTGTCGCGTGCCTTCCAGGTTGTACTGCATCAGCTGGTTGCCCGGCTGC
CGCATCAGCCGCTCGGCCTCCGGCAGTGCCGGTGACTTCGCCGCTTTCGATGCCGGCGCC
AACTTGCGCTGCAGGCAGTCCCAGGCCGGAATGCGTTCGCCATTGACCTGTACTTCGATG
CAGGGCGCGGCGTCTTCCTGCTTCTTCGCCTCGTCGGCGCGCACCGGGGCCAGCACCAGC
AGCAACGCAAGGATGAGGGCAGCGCGCAGTTCCACCATCAGTGATTCACGCATCTCGAAT
CTTCCGCAGCAATCGACGTTCTGCAATGAAGACGTGTGGAGAAGGCAGGGTCCGCCTGCG
TGCGTTGCGGTGCCGTCAAAAGATGACAGTGCTGTCACAAAACTGTTGGCGGTTTTGACG
CGACGTACACGTCCTGTTGGTAGACCCACGCGCCGCTCCATGGCCCTTTCCTTCGATACG
ACGCGATGCCTTCGATGACTCCTGTTCCGTGCCGAGCCGTCCGCCTCCCGCTGCGCCTGC
ATCCGCTGGTGCTGGCCCTGGCGGCGCTGCCGCTGCCGCTGTTCGCGCAGGAGGCGGCGC
CCGCGCCCAGCGTGAACATCAATGAGTACATCGTGCGAGGCAACACCGTGCTCGATCCGC
GCCAGATCGAACGCGCGGTCGAGCCCTTCCTCGGACCGGGAAAGACCCTGGCCGATGTCG
AGAAGGCACGCGATGCCGTCAATGCGCTGTACCAGCAGGCGGGCTACCAGTCGGTCTACG
TGGAGCTGCCCGAGCAGCAGGTCAGCGGTGGCGTGGTGCTGCTGAAGGTACAGCAGACAC
CGATTGGCCAGCTGCGGGTCGTGGGGACGAAGCACGAATCGCCCGAACGCATCCTCGAAC
GCGTACCGGCACTCGCCGAGGGCAAGGTGCCGGACTTCGACCAGGCGCAGAAGGAACTGA
CCGCACTGAATGAGGGCGGGCGTCGCCAGGTGATGCCGCTGGTGCGCGAAGGCCAGGTGC
CGGGCACGATGGATGTGGACCTGCAGGTCGAAGAGAAGTCGCCGTGGCGTGCCGGCGCGT
CAATCAACAACGACCACAGCGCAGACACCGAGAAGCTGCGCCTGAGTGCGTCGCTGGCCT
ACGACAACCTGTGGAAGCGGGGGCACAGCGCCAACATCGGCGTGTACCTGGCGCCGGAAG
ATACAAAGCAGGCCAAGGTGTTCTCGGCCTCGTACACGATGCCGTTCGAAGGCACGCCGT
GGAGCCTGGAAGCCTCCGGCTACAAGTCCGACAGCCGCGTGCTGAACGCGGGCGGACAGG
TCGGTACCGGCACCGGAACCAATGTGATCGGCAACGGCCATTCGATCGGTCTCAAGCTCA
ACTATCGACTGGCCGGCAGCAGCCAGTGGTGGCGCCAGCTCAGCCTCGGCGTGGACTTCA
AGGACACCGAGGAAGACACGCAGATGGGCAAGGAGAGCCTGAAGACGCCGCTGAAGTACG
CGCCGATCACCCTGGGGTTTGTCGGTGTGCGCCAGGGCGAGAAGGATCAGTTGAGTATCA
ACACGCAGCTGGTGGCCGGTACCCGTCGTCTGTTCGGCTATGGCAGTGATGCCATCGGGT
TCGGGCAGAAGCGCTACTGGGCAGACCCCAGTTTCGTCGCGTTCAAGGCGGACGTCGCCA
ACACGCGCACGTTCAGCAGCGACTGGCAGTGGTATGCACGCGGCTCGTTGCAGGTGACCG
ATGCGCCGCTGGTGTCGGCCGAGCAGTTCGCCGCCGGTGGCATGTACACCGTGCGCGGCT
ATCTGTCGGCCGAGGCGATCGGCGATTACGGCGGCCTGGCCAGCCTGGAATGGCGCACGC
CTGCGTGGTCGCTGTGGAGCGGCACCGACCTGCGTGTCTACAGCTTTGCCGACGCGGCCT
ACCTGCGCCTGCGCCAGCCGCTGCCCGAACAGCGCGACAAGTACAACCTGGCCTCGGTCG
GTCTGGGCGCGCAGCTGCGCCTGGGTGAACACCTCCAACTTCGTCTGGACTACGCCTGGC
CGTATGCCGATGGCCCGGTCACGCGCAAGGACGACCCACGCCTGCATTTCAACATCAGCA
CCAGTTACTGACCCTTCCCTTGAACATGCGTTCTCCGGAGACCCTTCGCATGGACCGTTT
GCTTTCCCGAGTGTTGTTGCTGCTGGCCGCGCTGGTTGCGCTGCCGGCCGCTGCGGCCGA
TGCCAATTGGTGGCAGGCCGAATGGAAGTACCGCAAGCCGATCACTGTCGACGCCGGCCC
GCAGGGCGCGGGCCTGGCCGGTGATCCGGGTCGCACGCCGCTGCTGCTGCGCCTGCACAC
CGGCAACTTCGGCTTCGACGGCACCCAGGATGCGGGCAACGACCTGCGCTTTGTCTCGGG
TGATGGCCGCACCGTGCTGGCCCACCAGATCGAACAGTTCGATCCCAAGCTGGGCCTGGC
CCTGGTCTGGGTGGACGTGCCGGCGGTCAGCGCTGCGGCACCGCAGACGATCTGGATGTA
CTACGGCAATGAAAAGGCCCCCGCCAGCGGCAACGGCCAGCAGGTGTTCGATCCGGACTA
TACGCTGGTCTACCACTTCGCCGAGGCCAATGCGCCGGCACGCGACACCACCGCTTATGG
CAACAATGCCGGTGCCGTGGTGCCGCCATCGGAAGGCTCGGTGATCGGCCGCGGCGTTCA
GTTGGGTGCAGCCCCGCTGTCGCTGCCGGCCAGCGCATCGCTTGCGCAGGAGGCGGGCGC
GCCGCTCACTGTTTCGGCTTGGATTAAGCCAGGCAGCAACAACGCTGCACAGGCGATCTA
CGCGCGTCGCGACGGTGCGTCCGAACTGGTGCTGGGCATCGAAAACCGGGTGCCGTTCGT
GCAGCTCAATGGCCAGCGCAGCACGCCGGCGCAGCCGGTTCCGGAAGGGCAGTGGGCGCA
TGTGGCGCTGACCGCAGAGAAGGGCGCACTGCAGTTGTACCTCAATGGCCGCGTGGTCGC
CCAGCTGAGCGGCGAGCTGCCGGCGCTGACCACCGCGCCGGTGGTGGGCGCCGATGTGCC
GGGCGCGGTGCAGCCGCTGGCCAGCTTCGAAGGCGCGCTGGATGAGCTGCGTATCTCGCG
CGTGGCACGTCCGGCCGCGCTGCTGCTGGCCGATGCCACCGCGCAGGGCGCCGACTCGCG
CCTGATCAGCTACGGCGCCGACGAGCAGTCCGCCGGGCAGAGCCACTTCGCCTTCATCCT
CAAGGCGATGCCGTTCGACGCCTGGGTGGTGGTCGCCATCCTCGGCCTGATGATGCTGCT
GTCGTGGGCGATCATGATCGCCAAGGGGCGGCACTTTGGCCGTACCAGCAAGGCCAATGC
AGTGTTCACCGAGAGCTTCGGCAAGCTGTCGGGTGTGCCGCTGCGCACCCTGTCCGACAT
GGACCGCCAGGGCAAGGCACCCACCGCGATGCACGACGGTTCGCTGTGGCGCATCTACCA
GGTGGCCATCGATGAAATGCAGCAGCGCCACCAGCGGGACGGCAATAGTGGCTATCTCAG
TGGTGCCACCATTGCGGCGATCCGCGCCTCGATGGATGCGGTGATGGTGCGCGAGCAGGA
AGCGATGGCGCGGCGCATGAACTGGCTGTCGACCACCATCGAAGGTGCGCCGTACGTGGG
CCTGTTCGGTACCGTGATCGGCATCATGCTGGTGTTCGTGGTGGCGGCGATGGCTGGCGC
GGTGGACATCGATTCGGTGGCGCCCGGCATGGCGGCGGCGCTGCTGTGTACCGCTGCCGG
CCTCGGCGTCGCGATCCCGGCGCTGTTCGGCTACAACTACCTGGGCGCGCGTGCCGAAGC
GATCGGCGCGGACATGGCGGTGTTCATCGACGAGTTCGCCGCACGCCTGGCCGAAGAGCA
GGACGGGCGCGGCCCGGCCGCGGTCCAGGGCTGAGGGGCGCACCATGGGCCAGAAGGCGA
AGTTCGGCATCAAGAAGCGCGAGAAGGGCATCAACGTGACGCCCTTCGTCGACGTGCTGC
TGGTGGTGCTGGTGATCTTCATCCTGACCAGCAACGCCTCCATCCCCGGCATCGAGGTCA
ACCTGCCGAAGGCCAGCAACAGCGTCGCGCTGGAGAAGCCGAAGACCAAGGCGATCACCA
TCGACCCCAGTGGACAGGTGTTCCTGGATGCCTACCCGGTGACGATGGCCGAACTGGAAG
ACCGGCTGCGCACCGAGCGCGCGACCACGCCGGATTTCCCGGTGATCGTGCGCGGTGATG
CGCAGGTGCAGTACGCCCGCGTGGTCGAGGTGCTGGACCTGCTGCGGCGGCTGGAGCTGG
CCCAGGTCGGCCTGGTCACCGGCAAGGCGCAGGGCTGAGGCATGACGGCCCATCAACCCC
CTCGGCCGGAGCTCGGTATGCGCGGTCGCCAGTTGCTGGTGACCGTCGCGCTGGTGCTGG
CCGCGTTGCTGGTGCTCGGCATCGCCGTGTGGTGGATGCTGTTCAGGGACACTGCCAGTA
CCCGTCGGCCGGTGGTGCAGCCGCCGATGCTGGCGCTGCCGCCGCCCCCTCCGCCGCCGC
CGCCGCCACCGGAAAAGCCGCCGGAACCCGAAACGCCGCCGGAAGAGGCCATTCCCGAGC
CGGAGCCGCTGGATCAGCCGACGCCGGCCGAAGAGCCGACCCCGACCCCGGACAACGCCG
ACCCGGTAACGATGAATGCCGATGCGCAGGCCGGTGGTGACAACTTCGGTATCCAGTCCG
GCAGTGGCGGCGGTTCGTCCGGCGTTGGCCGTGGTGGCGCCGGCAACGCTACCTACGGCC
GCTACCTGGGCTACCTGATGCAGCAGGCGATCTCGCGCGACGACAAGGTCAAGCGCCTGG
CGTTCCAGCTGCAGGTGAATGTGTGGCTGGCCAACGACGGCCGCCTGGAAAAGGTCGAAC
TGGTGCGTGGCAGTGGCAACGAGGAGGCCGACGCGGCCGTGCTCGATGCACTGCGTCGCA
TCGGCAAGGTCGACCAGGCACCCCCAGCGTCGCTTGATTTCCCCGCCCGCGTGCTGATCC
AGGGCCGCCGGCCCGGGGCCTGATTCCCGACCTCCGTGATTTCCCTTCTTTCGATGAGAA
CCGTGATGAACGACCACGTCCGCGCACGAACCGACTCCCGCCGCCCGCGGCCGGCCCGAC
GGGCGCTGCTGTGCTGCGCCGTGCTGCTCAGCCTGGCCGCCCCGGCCGGTGCGATGGCCG
CCGAAACGACCATGGTCAAGCTGATCAAGGGCCTGATCGCCAGCGGCGCGCTGAAGCCCG
AAGACGGCCAGGCATTGCTGGTGCAGGCCGAGGCTGAAGCAGCGGCCGCCCAGCGCGGTG
CAGCCACCGCACCTTCGGCCGCCAGCGGTGGCGTGGCCCTGGAGGCTGGCGACGTGCGCG
TGCCCTACGTGCCGCAGAGCGTGCGCGACGGCATTCGTGACGAAGTGCGCCAGGACGTGA
TGGCGCAGGCCAGGTCGGAAGGCTGGGCGGCACCGAACGAAGTGGCCGAATGGACCAAGC
GAATCAAGGTCACCGGTGACATGCGCGTGCGCAGCGAGTCGCGCTTCTTCTCCGAACGCA
ACAGCGACATCGTGAGCAACTGGTCGTCGATCAATTCCGGCAACGGCTTCGACACCAACA
CCAACACCAACCTGCAGCTGCCGCCACTGCTGAACACCCGCCAGGACCGCCGCAACCTGT
GGCGCATCCGCGCCCGCCTGGGCATCGAGGCAACCATTGGCCAGCACACCACGGCCGGCG
TGCGCCTGGCCAGCGGCAGCAGCAATGGCCCGGTGTCGACCACCGAGCAGCTGGGTGGCG
GCCTGAGCAAGAAGGACGTGTGGCTGGACCAGGCCTGGCTGGCCTACAGCCCGGCTGACT
GGGTGACGGTGCGCGGCGGCCGCTTCGGCAATCCGTTCTGGACCAGCGACACGCTGTTCT
CCAACGACCTCAACTTCGATGGCCTGGCCGCGAACCTGAAGTATGACTTCGACGATGGCG
ACCTCGACCTGTTCGGCAACCTCGCGGTGGTGCCGCTGGAGTACACCTCCGACAGCTCGC
CGAGCCAGAGCAAGGTCAAGACTCCGAACGAGAACAAGTGGCTGTCCGGTGCCCAGGTAG
GTGTGAACTGGCGCTTCAATGACGAGAATACGTTGCGCGCTGCATTGGGCTACTACGACT
TCAAGAACATCAGCGGCCGCCTGTCCTCACCGTGCGCCCTGTACGCGGGTGCGGTGGGCT
GTGACACCGACTGGTCGCGCCCGGCGTTCATGCAGAAGGGCAACACCCTGATGCTGATCC
GCGACATCGCGCGCAATCCGCTGGACCCGGCCAACACGCCGACCCCGCAGTACGTCGGCC
TGGCCTCGGCCTTCCGCCTGGCTACCTTGAACCTGCGTTGGGACACGCAGCTGGCACAGG
GCGTCGGTCTGCGCCTGGACGGCGATTACATCCGCAACCTGGCCTACGACAAGCAGGCCA
TGTTCAGCCGCGCCCAGAACGGCATCGTCAACAACTACGGCGCCGGCGGTACCGCCAGCA
TCGACACCTTCCGCAGCGGCGACACCGCCTGGATGGTGCAGGCCACCTTCGGAGCCACCG
AGCTGAAGGAGAAGGGTCAGTGGCAGGCGCTGCTGGGCTACAAGCACATCGAGGCCGATG
CGCTGCCGGACGGCTACAACGATCCGAACTTCCACCTGGGCGGTACCAACGCCCGCGGCT
ACTACGTGGGCGGTGCCTACGCGCTGGACGCGCGCAGCTGGATCAGCGGCAAGTGGATGG
CGGCCAAGGAAGTGTCCGGTGCGCCGCTGTCGATCGACGTGTTCCAGCTGGAGTTCAACA
CCGGCTTCTGAGTGGCGGCGTGATGCGGATCACGTAGTGCGTGGCGGGGGCGCAGCGATG
CGCCCGTCTAAGGAAAGGAGACCACGCGTTGTTCAAAAGGAGGAGTGGATGAGCCGTCGC
AAGCTGTTCGAGAGTCCCGAACCGTCCAGCCAGATGCTGGGTGTTGGGCCGGCCTATGTT
TCCGTCGAGGGCCTGCGCCAGCACCTGGCCGAGTTCCTGCTGTATGCAGGCCGGCCGGTG
GTGATCATGCGCGGGCGCAGCGAGGTGGGCTATTTCCTGCCGGCGCGCTGCTGGCGCCAG
CGTGACGATGATCCGCTGGCCGCCGCTGCCGCCGACCAGCTGCTGGATGCGGCCGGTTTC
CAGGCCGAAGACATCCAGCAGGTGGAGCAGGAATTCAACGCGATGCGCCAGCGCACCGTG
CTGCATTCACGGCGCTGAGCTTTCGCCTCTACAGTAGATCCACGCCATGCGTGGATGGGG
TTACGCTGCAGCCCCACGCTCACTGGTGATGCGCGCACCCTCGCGCATCACCAGGGTCAC
CGGGGTCTTTTCCACCACCTCCAGCAACCGCTGCCACTGCGCATCGCTCAGCTCGGCGCT
GGCATGCAGCACGCGGTGCACATGGAAGCGACCATCCGCGTCACGTTCCGAACGCAGCTC
GGCATGGAACTCGCCCAGTTTCCAGCCCTTGCGCTGCGCGTACATGCGCAGGGTGATGGC
GGTGCACGCCGCCAGCGAGGCCAGGTACAGGTCGAACGGTGCGAAGCCCTTGCCCTGGCC
GCCCAGTGAGGCGGGCTCGTCCGCATCCACAGCGAATGTGCCATTGCTGATGTGGTGCAG
GTAGTTGTCGGCGGTTGAAACAATGCGTGCGTAGGCCATCACGTTCTCCATCTATCTGTG
GCGTCGAGCCATGCTCGACTGCTCCAAAAGGCGGCGCCGGCCAGGACCGGCGCCGCCATC
CAATCACTCGGTACGATCGTACGAGAACTGGATGCCTGCCGTACCCCCGGTTTCAATGAA
GAGGTTCATGAAGGCCGGCACCGTTTCCGAACGGGCCCAGTCGCGCTGCAGCTCGCAGAA
CAGCTGTGGCACGCTGATCAGCTGGCCACCGGCCTGTTCGATGCGGCGCAGCGCCGCATC
GTGCGCGGCCAGCGAGGTGCCGCCGACGGCGTCGACCACCACATACACCTCATAGCCTTC
CTTCAACGCATCCAGGGCCGGGAAAGTCAGGCACGCCTCGGTCCACAGCGCGGTCATGAT
CAGCTTGCGGCGGCCGGTGGCTTCCACCGCCTTGCGGAACTCGACGTCCTCCCAGGAGTT
GATGGTGGTGCGGTCGTAGGTGGGGTAGTCACCCAGCACCTTGCGCAGCTGCGGAATCGG
CGGCTTGTTCAGGCCGGTCTTGACGTTCACCGTCGAATGCACGATCGGCAAACCATAGGC
GACGGCGGCTTTGGCGGTGCCGACGATGTTGTTGACCAGCAACTGGCGGTCCATCGAGGC
GATGGAGTTCACCTGCACCGGCTGGTAGTCGATGATGATGAAGGCGGAATTCTGCGGGGT
CAGCAGATGATCGCTGACCGGGTCGCGGATCGGTTCACTGGACATGGTGGGTCTCCTGTT
CAGGGGGGGAGCCGGCGACTGGCCGGCACGAAGGCCACTCAGCTGCGCTGCGAATCCAGC
TGTTCGTGGTTCTTCTGCACGTCCTGCGCCTTCAGGTAGCTTTCGATCAGCAGCTGGTAG
TTCGGGAAGATCTTCGTGTAGACCTCGGCCCACTGCTGGGCATCGTCGCGGTTCCAGGTG
CGCTGGATCTCCGAGGCCACCGCGGCGGTGTCCATCGGCACCACGCCTGCCTGCACCACG
CGGGCCAGGGTGATCTCCTCGGCCATCTTCGAGTAGGTGCCGGACGCGTCGATGACTGCG
AACACCTGGTAGCCATCGGCAACGGCGGCGATCGACGGGAAGGCCATGCACACGCTGGTG
ATGGTGCCGGCAATGATCAGCTGCTTGCGGCCGGTGGCCTTCACCGCGGCAACGAATTCC
GGGTTGTCCCAGGCGTTGATCTCACCCTTGCGTGCCACGTACTGGGCATGCGGGGCCGCG
TCGTGGATCTCCGGGATCAGCGGGCCGTTCGGGCCCTGCGGAACAGAGGCGGTGGTGATC
ACTGGCATCTTTGCCAGCGTGGCCATCTTCGCCAGCGCGGTGGCGTGGGCGCGCACGCTG
GTGAACGGCATGTCACCGATGGTCTGGAACAGGCCGCTCTGATGGTCGATCAGCAGCATC
GCGGCGTTGTCCGGATCGATCACCGGGCGGGCACCGTTGAAGTTGGCGGGGGTACTCATG
GTCAGTCTCCTGGAGAAGGTGGGCGATGGCCCGGAAGGTGCGGCGGGCCAATGCCCGCCG
CATTGAAACGATCAGTGCGCGATCTGGCCGAAGCGGCCGCTGTTGAAGTCGTTGACCGCC
TGCGCGATCTCGGCCTGGCTGTTCATCACGAACGGGCCATAGCCCACCACCGGCTCGTCG
ATCGGTTCACCGCTGAGCAGCAGCACGGTGGCGTCGCTGTCGGCGTCGACGAACACGTCC
TCGCCGCTGCGGTCGAAGGTGACCAGCTGTGCCTCGCCGACCGGCTGGCCGCCGTTGATC
CGCACCGTGCCCTTCAGCACCACCAGCGCCAGCGTGCGGCCATCGGCCACCGGCAGTTCG
GCGTGGTGGCCCTGCCGCAGGCGGATGTCCCAGACATTCATCGGCGTGTGGGTGCGGGCC
GGGCCGGCATGACCGTCGAAGCGACCGGCGATGATACGCACGCGGCCGGCGCCTTCAGGC
AGTTCAACCGAGGGGATCTGTGCGTCGAGCAGGGTCTGGTAGCCCGGTGCACCCATCTTG
TCCTGCGCGGGCAGGTTCACCCACAGCTGGACCATGTCCAGCGTGCCGCCCCGCTTGCTG
AACTCCGGTGTGTGGAACTCCTCGTGGAGGATGCCGGAGGCCGCGGTCATCCACTGCACG
TCACCCGGGCCGATGGTGCCGCCGGCGCCGGTTGAATCGCGGTGGGCGACCTCGCCCTCA
TAGACGATGGTGACGGTCTCGAAACCGCGATGCGGATGCTGGCCGACCCCGCGCGGGGTA
TCGCTGGGGGCGAAGGTATAAGGGCCGGCGTAGTCCAGCAGCAGGAACGGGCTCAGGTGC
TGGCCGTGGGTGTTGTAGGAAAACATCGAGCGGGCGGGGAATCCGTCGCCCACCCAGTGC
GGGCGCGGGGCGCTATAAGTACCGGTGACACGCTTCATGGCCATCTCCTGGCCGGGGCTG
CCGGCCGCTGTTCTTCGTTGCAGGAGACGATATCGCCGCGACAATTGGGCCGGTAGACGC
CAATATTTGCCGTCATAGTCCTATCTGGTGAACAATGGGTGCGCGCCTTGCGCCACAGGA
GATCGCCCCATGTTCATCGCTGATATCCGCCGTTGCGACCTCAACGACCTGTTCTACTTC
GCCATGGTGGTCGAGCACGGCGGCTTCTCGCAGGCCGGCCGGGCGCTGGCCATGCCGAAG
TCGAAACTGAGCCGGCGCATCGCGCTGCTGGAGGAACGGTTGGGCGTGCGCCTGATCCAG
CGCTCGACCCGGCGTTTCTCGGTCACCGAGGTCGGCCAGGACTACTACCGCCACTGCAAG
GCGATGCTGGTCGAAGCCGAAGCGGCCGAAGAAGCGATTGCGATGTCGCGCGCCGAGCCG
CGCGGCACGATCCGCCTGGCGTGCCCGATCGCGATCCTGCATGCGCGCATCGGCCCGATG
CTGGCCGACTTCCTGGCCCAGCACCCGCAGGTGACGGTGCAGCTGGACGCCACCAACCGG
CGCGTCGACGTGGTGGGCGAGGGTGTGGACGTGGCGATCCGCGTGCGGCCGCCGCCACTG
GAGGACAGCGACCTGGTGGTACGCGTGCTGGCGCGTCGGGTCTGGTGTACCAGTGCCAGT
CCGGCGCTGCTGCAGCGGCTGGGCACGCCGCAGGTGCCGGCCGACCTGGCGATGATGCCG
ACCGTCGATCTGGCATCGCCCAGCCAGCAGCATGTATGGGAATACACCGGGCCGGGCGAC
GTGCTGGCCAGCGTGCATCATCGCCCGCGGCTGGTCAGCGATGACATGATCGCGTTGCGC
ACCGCTGCGGTGGCCGGGGTGGGGTTGCTGATGCTGCCGCGGATGATGATCAGTGACGAA
CTGGCCAGTGGCGCGCTGGTGCCGGTGCTGCCGGAGTGGGTGCCCAAGCACGGCATCGTG
CACGCGGTGTTCCCGTCGCGACGCGGCCTGTTGCCGGCGGTGCGTGCACTGATCGATTAC
CTCGCCGAACGCTTCGAGGCGCTGGAGGAACCCTAACTCTTCCATCCACGCATGGCGTGG
ATCTACTGGACCTGCGCCTTGGTAGATCCACGCCATGCGTGGATGAAGCTCTCGGCCGCG
GCTTGCCGCCTGCGGCCGTGCAGCCCACAATCCACGTCCGGACCGTCGCCATCACGCCCA
TCATTCCCCGGTCCGGCCTTGGCACCTATGTCTCCCAATGCCCTGGCGCTGGTCGAGCTG
CTGATCCGCGAGCGCCGTGCGTTGTCTCGCTTCATCGCGCGCTATCTCGACCCGGCCAGT
ACCGAGGACACCCTGCAGAACCTGTACCTGAAGGCCAGCAGCGTGCCCGGCGATCCGCCC
ATCCTGGAGCCGCGCGGCTATCTGTACCGGATGGCCTACCATCACGCGCTCAACCGCAGC
CAGTCCGACGCCCGCGAGCGGCGGGCGATGGCCGAGTACGCCCTCGACATGGCCGAGGCG
GGCCACGACGGCGAGGCGCATGCGCTGGACCAGGCACAACTGCGCGAGATCACCAGGACC
ATCCTCGCGCTGCCGGCGCAGGTGCGTGAGTGCTTCGTGCTCAACCGCTACCTGGGCCTG
AGCGAGCGCGAGATCGCCACCCGGCTGGGTATTTCCAAGAGCCTGGTCGGCAAGCACGTG
CTGCGCGCGGCACTGTTGATCCAGCAGCACCAGCAGGGAATGCATTGATGAGCGGCGATT
GCCGTGGGCAGATCGCGCCCGCCGTTGTCACAAGAGGAAGGCGCACCCGCTCGCGGTGCG
GCAGGCCACAACCATGACCACGTCCGAACCCTCGCCGCGTCAGGCCAGGCAGGCGTTGCG
CTGGGTGATCCAGTGCAGTGCAGGCCCGCTGCCGGAACGCCAGCAACGAACCCTGCAGCG
CTGGCTGCAGGCCGATCCGCGCCATGCGCTGGCCTGGCGCCAGCAGCAGGCCTTCTGGCA
AGGGTTGGATGCCGCCGGGCCCGACGTGCTGGCCGCGCTGCCCGGGTTGACGGCTGATCG
CCAAGGGTTGCGCCCGATCGCACCGCGTCGGCGCCTGCCGTGGCTGCTGGCCAGTGCAGC
CGCAGTGGTGCTGATGGTTGCCGCTGCGCCACACGCGCTGTTGCTGGCACGCGGTGACCT
GCGCAGCAGCGATGCACCGCGCGTGGTGCAGCTGGAGGACGGCAGCACCGCCGTACTCGA
TGCGGGCACCGCATTGGCGGTTGCGTTCGATGGCCAGCAGCGGCACCTGCGCCTGCTGCG
CGGCCAGGCCTGGTTCCAGGTGGCCCATGAGGCGCGACCGTTCCAGGTCGAGGCGGCGGG
CGGCCTGGTCCGTGAAATCGGTACCGCCTTCAGTGTGTCGATGCTGGATACCACGGTCAC
CACCCAGGTCAGCGAGGGTGTGGTCGACGTGCGTCCGGGCGATGGCAGCGTACAGCGCCT
GCATGCGGGGCAGGCACGGGTGTTCCGTGACGGTCGCTGGCTGCAGCCGCTGCGGCAGGC
CGATCCGGATGCCATGGCGCCATGGCGGCGTGGCGAGGTAGTGATCGACGATCAGCCCGC
CGCGCAGGCCATCGCCAATCTGGCGCGCTACCGGCGTGCTCCGGTCTGGGTACTGGGCGG
GCAGGGCGCAAGCGTACGGGTCAGTGGCCTGTTCCACCTGCAACAGCCGGAGACCGCCAT
TTACGCGGTGGCCGCACAGGCGGGACTGCGCGTGCAGCGCTTGCCCGGCGGCGCGCTGGT
GCTGTGGTGAGGCCCGCCCAGCACCCGGATGAACGGGTCGCATGAAAAAAACATGAAAGA
ACCGTGGGCAACTGCAGTGCCCCGCTGTCTATAGAGGTATAGCCAGAGCGAAACACCGTT
TCTCCTCAAGCCAGACATGCCACCGGCACCGGACGTGCCCGTGGTCCCGCCCCGCTTGAG
GAGTTCCTGTCCATGCCGTCCACGGCGTCCGCCTGTCATCGTCGCGCCACCGCTCTGGCC
CTGGCTGTTTCCACCGCATTGCTGCCGCTGGCCTGGGTGCCGGCCGTGCAGGCGCAGCCG
GCGATCGTCGCGCCGGTGCGCCAGTACACCATTCCGGAGCAGCCGCTGGCTGATGCCGTA
CGCGCTTTTGGCCGCCAGGCCGATGTGCAGGTGGTGTTCCGCAGCGACCTGGTGGACGGC
CGCCGCTCCAGCGCAGTGAAGGGTGAGTACAGCCAGATGCAGGCGCTGCAACAGCTGTTG
CGCGGCAGCGGCGTACGCGCGCAGCGCGGCATGGACGGAACCTGGAGCCTGCGGGCCGCA
GCGGAGGCGGGTGAAGGGGAAGGGGTGCGGGTGACCGAAACACTGGACGTGGCCGGTCGC
CTTCAGTCGGAAGGGGGTGAGGCCCGCGATCGGCGTGGCTACGACGATGTGTTCGCGCTG
GACATGACCACGGCGTATTCGGGGCGCGACCGGGTGGAGCGTTACCGAGGCTCCAATCCG
GCCGACGTGGTCAAGGATCTGGTCGGCGTGTTCAGTGGCGATGCGCGCAACAGCGGCGCG
CTGGACGTCAACATCCGTGGCATCCAGGGGCCCGGGCGGGTGCCGGTCAGCATCGACGGC
GGCGAACAGGCGCTCACTGTCTGGCGTGGCTACAACGGCGTCAGCAACCGCAACTACATC
GATCCCAACCTGATTGGTGGCATCCAGGTCATCAAGGGGCCAGGGCTGGTGCGCGATGTG
CACAGCGGGATCGGTGGCGCGCTGGTGATCAAGACCATCGACGTCGATGACATCGTCGCT
GCCGGCGAGCGCTTCGGCGGGGAGCTGAAGATCGAAGGCAGCAGCAATGCGGTGGCGCCG
CGCCTGCCGCGGCTGCACACCGGCGAGGATTACCGCACCGTGCCGGGCTTCCCGCAGGGC
TCGCCGAACTCACCCTACGACGACCGCACCCTGGTGGTGCCGGTGAAATCGCGCAGTGGC
AACAATCCCTTCGATGGCGAGGACCAGGCCTGGCGCCTGGCGCTGGGCGTGCGTGGCGAC
AACGTCGACCTGATGGCCGCCTACGCCTGGCGCAAGCGCGGCAACTACTTCTCCGGGACC
CAGGGCAGCGCCTACTACGAACAGGACCAGCGCGAGCAGTTCGAGTACCAGGGCATCGAC
TACATCACCACGCTGGCGCGCTACTTCAAGCCCGGCGATGAAGTGCCCAATACCTCCAGC
GAACAGGAGTCCTGGCTGGTCAAAGGCAGCTGGCAGATCAACGATGACCAGCAGTTGAAG
GCGACCTGGCGGCGCACGCTGTCGCACTACGGCGAGATCATGCCGTCTCGCATCCTGTCG
GCCCCCGACTACGGCCGCATCCAGTGGCCGCTCAGCCGGGTCGATTCGGATGCGTGGAAC
CTGGAATACCGTTTCCAGCCCGCCGGCAGTCGTTGGCTGGACCTGTACGCCAACCTGTGG
CGCACGGAAACGGAAAGCGATACCTACAGCGCTGGCGGCTTCCCGAACTTCGCAGTGGGT
AATCCGGCATGGAATCCGGACGCCAGCCCGATCCTGCGCAATACCGCGCTGGCCAACGCG
CGCAATGACCGCACCGGCCTGATCCTGAGCAACCGCTTCGCGCTGCATTCGACCCTGGAC
CTGACTGTGGGCGGCAACTGGCAGTACGAGAAGCTGGGGTCCCGCGATCCGTACTTCGGC
ACCACCGATGGCTGGCGCATGTTCCCGCGTGCCGGGCGCCGCCAGGAGGGTGAAGGCTAC
CTGACCCTGGAGTGGCGGCCGCTCGACTTCCTCACCCTCAATGCAGGCGTGCGCTACAGC
CGCTACTGGGCCTTCGACGATTTCCTCGAGGCGCACCCCGAGCTGCTGACCAAGGGCGTA
GGTGGCAAGGAAGCGCAGTACACCGTGAACGAATTGCCGCCCCGTCCCGCCAATCTGCAG
GCCCGCATCGACGCGCTGGAAGCACGCCGCGCCGTATGGGAAAAGCGCGGCATGGGCTGG
TTCATCGACGACAGCATCCGTGCGTTGCTGGCACCGTACGAGACGCCGCGTCCGGTCCGG
TACACGCGGCCCTGGCTGCCCGATGCCGATGGCAACTACACCCGCGCCGGCAATCCCTGC
CTCAATGGCGAAGTGGCGGCCATTCCCGGCGTGAAGCCGGTGTTCGCCGGCAGCGACCAG
GTCTGCAACATCGGCAACAGCGTACAGTCGCAGCCGGTCGATGGACGCAACAGCCGCCGC
CGCGACCATGCCTGGCTGCCGACCTTCTCGGCCACTGCACACCTGTCCCCGGCCGCCCGT
GCCTACGTGCGTTACAGCGAAGCGGTGCGCTTCCCGAGCATGTTCGAAAGCACCATCGCC
TTCTCCGGCAGCCTCAATCCGCTGCATGCGCTCAAGCCCGAGCACGCCTACAACTACGAG
GTGGGCTACGTGCACAACCTGTCGGCCCTGTTCGGCAACACCGCCGATGCCGACGTCAAG
CTGGCGTACTACGTGCACAAGACCCGTGACGTGATCGAACGCGATGGCAACTTCCTGTTC
GACAACGTCGACAAGCAGACCATCCGTGGTATCGAACTGCAGGCCCGCTTCGACAACCGG
CGCTTCTTCACCGATCTGGGCATCACCCGCACGCTGGAAAACGAGGTGTGTGACGAGAGC
ACGGCGGTGCTCCTGGACGCGAACCGCGGCCTGGTTCCGAACTGCGTGCAGGATGGTTTC
GTCGGTGGCTACCTGCTGACCCAGGCCATTCCCAGGCTGTCGATCAACGGGTCGCTGGGC
ACGCGCCTGTTCGATGAGCGCCTGGAGCTGGGCAGCCGCATCGTGCACTACCGGCGGCAC
GAGAACCCTGACCTGCAGGCCTACCGTGATCGCCTGCTGAGCGGCGGCAGCGGCCTGCTC
TGGCAGAACGTGCCGTTCACCTGGGGAAACATCACCACCGTCGATGCCTATGCGCGCTGG
CGCTTCAACGAGCATGCCAGCGTCGAACTGGTCGGCAGCAACCTCGGCAACCGCTACTAC
GTCGATCCAGCCACGCGGTCCACGCTGCCAGCCCCGGGTCGCACCCTGAAGCTCGGCGTC
ACCGCGCGCTTCTGATCTCCCATCTTCAAGCGTTGTACCCGTAGTTCCCTCAACCAAGGA
GCAATACCATGAAAATGATCTCCCGTTCGGTGCTCGCCGTTGCCGCCTCGCTGGCTCTGG
TCGGTGCCGCGCATGCTGCCGATATCGTCGGTGCCGCCAGTGCCAGGACCGATGCCGAGC
TGTACGTGGCGGTTGGTGAATCGCAGGTCAATGGCGGCCCGCACCGCGCTGGCAAGGCCG
GCATCGGTGTCGGTACCGTGTCCCAGGCCAAGCCGGTGGACTTCCAGGGCCTGAGCGCCT
ACTCGGCACCCACCACCGTCAATGGCGTGACGGTACGTACCCTGGCCATGCCGATCACCG
GCGCACCGGGCAGCCACGCCGGCATGGGCCACTTCAACTTCGTCAAGGTCGGCAGTGGTG
ATGTCTGGTTCGGCGAATGGTCCAAGGATGGCGCCGCCGGTGGCTTCAACAACCGCCAGG
TCTACTTCGTTGGTGACCGTGCCGGCACCACGCTGCCCGCCGGCGTGGCGTCCTACACCG
TGGCCGGCCTGAACAAGTTCAACGGCAGCAACCTTCTGAGCGGCACCTTCGACGCCGACT
TCGGCGCCGGCACCCTGGATGGTGCGCTGTCCGGCAATGGCCTGACCCTGGCCATCGTTG
CCAACATCAACAGTGCCGATGCATCGTTCGCCGGTTCGGCCAACGTCAATGGCAGCGTCA
ACGGCACCACCCAGGGCCAGTTCTTCGGCGCCAACGCCGCCACCCTGGCCGGCATCGCCA
CCTTCGCCGGCAACAGCCAGTACGACACCGCCTTCGGCGGCAGCAAGAACTGATTGCCAC
GCCCCTGACGGGGCAGGGCAGGGACAAGCCGCGATCCGCCAGTCCCTGCTTCGGCCCGCT
GCATGCATCACCACGGATCGACCATGCGCCATCCCATCTTCCTTATGATCCTGTTGCTGG
CGGCTGCCGATGTGCGCGCCCAGCAGGATGATCTTCGTCGCGTGCTGGAGCAGGGCAGCG
AACTGCGCCACCAGCAGCAGGACCAGCAGCGCCTGCAGCAGGCCGAGTCGGCGCGACCGA
CCATCACCATCGACGGCCAGACCCTGCGCGTGGAGCGCACGGTCGACGATCTGGGCCAGG
CGCTGTACCTGTCGCTGCAGCATCAGCAATGGGGCGCAGCGCAGCGCTTCCTGGACGAAT
ACATCGAACTGCCCGGCCACGACCCGTTGCTGCGCCACTACGCGCAGGGCGGCCTGGCGC
GGGTGGCCGGCAATCACCACCGCGCGGCCAACGAGTACGAAGCACTGCTGGCGGCGCAGC
CGGATTTCCTGCCGGCCCGCCTTGAGCTTGCACGTGTCCATGCCGAGGACCAGCGCGACC
GCGATGCGGAGGCGTTGTTCACGGCCATCGCCGGTGACATCAATGCTGACGACCCCGCCA
CCGCCGGTGTACGCGGACGGGTGGACGCCTACCTGGCCGCACTGCAGGCGCGCAGGCGTT
GGAAAGGAGCGCTGGCAGCCGGCCCGGCATGGAGCGATAACATCAACCGCAGCTCGGCCA
GCCGCACCTGCCTGTTCGGGGTGGGCGACACCTGCATCATCCAGCGCAATCTTCCCGATG
CCCAGCGCGCCATGGGCCTGGACTACGACGGCAACCTGGAGCGTCGCTGGGCATTGGCCG
GTCATCACGGCGTCTATGTGCGCGCGCTTGCGTTCGGCCAGGCATGGCGCGGGCACAGCG
CCTACAACGAGCTCAATGCGAGCGTGCAGGCGGGCTATAGCTGGCGCAGCGCACGGCATA
CCCTGCAGATCGCGCCGAGCTATGACTACCAGGGCCTGGGCAACCGGGCCCTGCAGGGCG
GCAGCGGGCTGCATGGCGAATGGCAATATGCATTGGACGCGCGCAGCCTGCTCAGGCTGG
AGGCCGACTGGAAGCGCCAGCGCTATCGCCAGCGCGGCCTGGCCAGCAATTACGACGGTG
AGCTGGCCGCGGTGTATGCCACCTGGTTCCGTGCGCTCAACACGCGCTGGACCCTCTTTG
CCGGGCTGGACCTGAGTGACAGCCGCGCCGCCAATCCGGCCAACGGTTACCGCCAGCGTG
GACTGCGCCTGGGGGCGGCGCGCCAGTGGACGGGCACCACCGCCACCGTGTTCGTGTCGT
TGCGCGAGCGCGACTACGAGGCGTGGAGCCCGCTGCTGGAGGCGCGGCGTGAGGACAGCG
AACAGAACCTGATTGCTGTCGTGCGCAGCGAGCACCTGGCGGTGGCCGGGCTGGTGCCCA
GCCTGAGCCTGCGCTACGCGCGCATCGACAGCAACGTCGGCTGGCTGTACAGCCACGACC
GCAGCCTGCTCAGCCTGAAATGGGAACGGGCCTTCTGAACGCGCCGCTGCGCTGCACGGT
GAACGCGCCGTGGCCGCGATCTTCATTCATCATCACGCGCTCTTGTAGCCCGTTTCGCGC
ATCCTTGGGCTGTTGCGGCAGAGCTGGGCCGCGTGTATCGAGGAGCGCCGGTCGTGCTGG
AAGCGGGCAACAAACCAGAGGGCCTGAAAGGGCTGCGTGTACTGGTGGCGGAGGATGAAT
TCGCCATCGCGATGTTTCTGGTCGACTATCTGGAGCTGAAAGGCGCACAGGTGGTGGGGC
CTGCCGGTGACCTGCAGGCGCTGGGGCGGCTGGTCGATACCCATCCCATCGATGTGGCAT
TGCTGGACATCAACCTGGGCGGTGAGCAGGTCTATCCGCTGGCCGATCGGCTGGCCGAGA
CGGGTATCCCCTTCCTGCTGACCTCCGGTTACGACGACAACCTGCCCAGCCGCTTTGCCA
GCGCGCCGCGCTGTACCAAGCCTTATCACATCGAAGCGCTGGTGCAGCAGCTGGCCGCGC
TGGTGGCGGCGCCGCAGGTCTCTGCGGGCATTGCCTGATTGCGCGGCATGTCGCGCCGTC
CTGAAGACATCCACGCCGCCAAGCTGCGTGGCCAGATGCCACCTGCACCGCAGCTGCATG
TGCGCCACGATGGCATGGCCGCGCGCATCGCCCGCCACGACTGGTCATCCACGCCGTTGG
GTGCCTGCGAGCAGTGGCCGCCCCACCTGCGCGCCACCGTCGACCTGATGCTGGCCCATG
GTTTCCCGATGATCGTGCTGTGGGGTGAGCAGGTGGTGCAGCTCTACAACGATGGCTATG
CCGAGATTCTGGCCGACAAGCATCCCGGCGGGCTCGGCCAGCCGACCCGCGAGTGCTGGC
CCGAGGTCTGGCATATCAATGGGCCCATCTACCAGCGCGTCTGGCAGGGCGAAACCATCA
CCTACGAGGACAAACTCTATCCCCTGGCGCGCCGCGGGCGGTTGGAGGATGTCTGGTTCA
CCATTACCTACAGCCCGATCCGTGGCGAGGAAGGGCGCATCAACGGCGTGCTCGTGACCA
TGTTCGAGACCACAGCGGCGCATGTGGCCCAATCGGCACGCGAGCGCGAAGAGCAGAAGC
GGCGGGAGGCGGACCGGCGCCTGGCATTGGCCTTCAAGGTGCTGCCGGTGGGCGTCTGCA
TTGTCGACACCGAAGGGCGCCTGCAGCTGTCCAACGACCAGATGCGTGCCTACCTGCCCA
GCGGCAAGGTTCCCTCCACGGATGAGGTGAACCTGCATCGCTGGCGTGGCTGGCATGCGG
ACGGCAGCGCCATCGGGCCGGAGGATTTCGCCATCGCCCGTGCGATGCGCGGCGAGACCG
TGGTGCCGGGGCTGGAGTTCCAGTATCTGCATGACGATGGGCGCGCGCGCTGGACCCGGG
TCGCGGCCGCGCCCCTGCGCGATGGCGACGGTGAGGTCAGCGGCGTATTTGCCATCGCCG
TGGACATCGACGATCTCAAGCGTGCCACCGAGCGCCAGTCTGTATTGCTGGCCGAACTGC
AGCACCGGGTGCGCAACATCATGTCCACCATCCATGCCATTGCCTGGCGGACCCGCGAGT
CGGTCAGCAGCGTGGATGAATACGCTGAACGGTTGTGCGGGCGACTGATGTCGCTGGCGC
GCACGCAGAGCCTGCTGACCCGCGGCGCCAATGCCGGGGTCTGCCTGCGTGGCATGCTCG
ATGAGGAGATCGCGGCGCAGGCGCCGGCAGCGGCGGCCTACCGCCTGCAGGGCGAGGATG
TGCTGCTGCCGCCGAAGGCGGCCGAAGTACTGTCCCTGGCGATCCACGAGCTGGCGAGCA
ATGCCCTGCGGCATGGCGCACTGACCCATGAGGATGGCCGGATCGAGGTGACCTGGGATC
TGCAGGTTCAGGCCGGCCAGCCATGGCTGGGTCTGCACTGGTGCGAGCGCCATGCCGAAG
TGGAGGACTGGGAGCAGCCCCGGCAGCGTGGCCTTGGCCGGGCGCTGATCGAGCAGCGCG
TGCCCTACGAACTCGTCGGCAGCGGCGAGCTGCGCTTTGGCCCGCAGGGCCTGGACGCCT
GGATCCGCTTTCCGCTGCGCGAGCGAGACAGCCTGCTGCAGACCGATGCTCCCGGCGCGG
CGGCGGGCGGTTCCGGCAGGTAAAAGTCCATTTATCCCCAATTGGGCCAAATTGGGCATA
ATGGCCTCAACTGTCCCCGTCTGGAGCCGTGCCATGACCCTGCCGCTGGATCTGCCTGGC
CTCGAAAAGGCCCCCGCGTCGTCGGTGAAGACCCGTGGCTGGCCGAGCCTGATGCGCACC
GTGCGCGAGAAGCAGGCGCTGGTCATCACCAACCACAACCACCCCGAAGCGGTGATCGTG
GACATCCGCACCTACCAGGAACTGCTGGCCAAGGCCGCTGGCGGCGATGCCGGTGAGCGC
AGCGAAGAACTGCTGCGCCTGCGCGGTGAGTTTGACCAGACCCTGGCCAGCCTGCAGCGC
GGGGAGGGGCTGGGCAAGGTGCTGGGCCAGCCGATCCGCCGCGGTCGCAAGGTCACCCTC
GGCCGCCCGCTCTGACCGATGGGGCGGATCCTGGTGCTTGCCGGCGTCAATGGCGCCGGC
AAGAGTTCGCTGCTGGGTACCTGGCTGGAAGCCGAAGGGCTGGGCTGGTTCAACCCCGAT
TCGTTCACCCGGCGCCTGGTGGAGGCCGGCTGGCCGCTGCCCGATGCCAATGCGGAGGCC
TGGCAGGAAGGCACCCGCCGCCTGCGCCAGGCCATGGCTGATGGCACGGACTTCGCCTTC
GAGACCACGCTGGGCGGCAACACCATTCCAGGCCTGCTGCGCGAGGCCTGTGAGCAGCAT
CATGTGGCGGTATGGTTCTGCGGCCTGGCCAGCGTCGAGCTGCACATCGCCCGCGTCGCT
GCGCGGGTAGCGGCCGGTGGCCACGATATTCCGGTGGAGAAGATCCACGCCCGCTTCGAT
TCGGCGCGCGAGAACCTGCTGGACCTGCTGCCACACCTGGCCGAGCTGCATGTCTACGAC
AACAGCGCTCCCGCCGACGCCGACGGCTGCGTCGAGCCGCTGCCGGTGCTGGCGATGGCG
CATGGCCAGCTGCAGTACCCGGTCTCGGTGGCCGAGCTGCTGCATACGCCGGATTGGGCC
AAGCCCATCGTGATGCGTGCGATGGAGTTGAACACCTCGGATTAGATCCACGCCATACGT
GGATACCTTTCACACATCGCGCGAAACCGCGCCGTGCACGACTGCCACCGGAGCTGCGGT
TAGACTGACCGCACACTCAAGGAGGATGACATGCACGGACCTGCGACGTTCCGCTCCAGT
TCTATCTGCCTGGTGCTTGCCGCGCTGGCGCTGTCCTGCATGCCGACGATGGCCGCGTCG
CCTGCCGCCAAGCGACCATCGCCGCCCAGCCTGGTGCAGGCCTTCCACGCCGCCGAAGCC
AACCTGCGGCTGATTCCCGGCGGCGACATTGAATCCGACTTCCGCCCGGTTTGGACCGCT
GTTGCCGATCTCGATGGCGATGGCCGTGCCGAGGTCGTGTATTTCTACACGTCCGACTAT
TCCGGCGGCAGCTTCGCCCAAAGCAACGTTGTTGCGGTGATGACGGCGCTGACGGCAAAC
GATCCGCGCGGCCGGGAGAACCCGAACAGCCTGTCGCCGGTGGAAGCAGAGGACTATGCC
GCCATCCGCAGGTATGGCTATGCTGACGACGCGGCTGAACAGATTCCAGGCGCCACCCGT
GCCATCCGCATCCAGGGTGATCGCATCGTTGTCGATTTCACTGTCAGTGCCGGCGCGACG
GTCTGCGAATGGAAGAGCCCGAACCGCCACGTCTGTCCGCCGGACGGAAACTACACATGG
ACGCTGCGTTGGACGCCGGGGAAGCTGACTCACATCAGGAAATAGCGCCAGGGAGTGCCG
GGCGTATTCGCCCGGCGCCACTGGCCCCGTAGGTCCACGCCAAGCGGGGACCGCGTTCTG
CGGCCGGCCTCAGGCCGGCTTCACCTGCTCAGGCTCCGCAGCCTCCGGCAGTGGTGGCAA
GGTCGAGTCCACCGTTACCGGTACATCGCTCTTCAACAACGCAGCGGCTTCCCTGTCGCT
GCCCACTGCCGGCGGTGAGCCACGCAGCGGCAGGCCGGCGGTCTCCTTCACGAACAGCAT
GGTCACCAGCCCGATCACCGCCGCGCCCATCAGGTAATAGGCCGGCACCAGCGGGTCGCC
GGTACGTTCCACCAGCCACGCGGTCACCAGTGGCGTGGTGCCACCGAACAGCGACACCGA
CACGTTGAATGCGATCGACAGCGCGCTGTAGCGCACCGGCGTATAGAACAGCGCCGGCAG
CGTGGACGGCATCGAACTGGTGAAGCACACCAGTGCCAGGCCCAGCAGCATCAGGCCAAG
GAAGATCAGCCCGTCGTTGCCGCTGCCGACCAGCAGCAGGCACGGAATCGCCAGCACCAG
CAGCGCGATGCAGGCACCAATGATCATCGGTCGGCGGCCCAGCCTGTCACTGAACAACCC
GCCGACGATGTTCAGCGGCATCATCACCAGCATCACGATGATGATCAGCAGCAGGCCCTT
GCTCTCGGCATAGCCCATGGTGACGCTGAGGTAGCTGGGCATGTAGGTCAGCAGCATGTA
GTCGGTGACGTTGAACACCAGCACCAGGCCCATGCACACCAGCAGTTGGCGACCATGCAC
CTGGAACAGTGCGCCCAGCCCCGGCCGGTCGTGCTCGCGCTTCTCGGCTTCTTCGGCGAA
CGCGCGGAACGCCGGGGTTTCCTCCAGCTTCATGCGCATGTACAGGCCGAGCAGGCCCAA
CGGGCCGGCCACCAGGAATGGAATGCGCCAGCCCCAGTCCAGCATCTGCTCGCTGCTCAG
CAGCATGTGCAGCGCAGTGACGGTACCGGCGCCTGCGATGTAGCCGCCCAGCGTGCCGAA
CTCCAGCCAGCTGCCCATCAACCCACGGTTGCGGTCGGTGGAATACTCGGCGATGAAGGT
GGCCGCACCGCCGTACTCGCCACCGGTGGAGAAGCCCTGCACCACGCGCGCCAGCAGCAA
CAGCACCGGCGCCCAGATGCCGATGCGCTCGTAGGACGGAATCAGGCCGATGGCAAACGT
GCCCAGCGCCATCAGGATCATGGTGAACGCCAGCACTTTCTGGCGGCCGTAGCGATCCCC
CAGCGGGCCGAACACAAGGCCGCCGAGCGGACGCACCAGGAACGCCACGGTAAAGGTGGC
GAAGGCGGCGATCACCTGTGCGGTGGGGTTGCTGGACGGGAAGAACACCTGGCCGATGGT
GACGGCCAGATAGCCGTAGACACCGAAGTCGAACCACTCCATGGCATTGCCGAGTGCGGC
GGCACCGACGGCGCGCTTGAGCATGGGCGTATCGACGACGGTGATCTCATCGACCTTCAG
ATGGCGGCGGCGTTTGAACCAGCCGAAATGGGCATGTGCATCGGGGGTGTCCTGCATGGG
GGCTCCCTGGGAGGTTTGAAATGGAGAAAACGGCGGCATGCGTGGATGCACGCGCACGGC
GTGGCACCGCCGTTTCGGCGGAAGCACGGCAACGGGATCACGACGGCCGCGCGGTCAGCG
GCCGGGAATCACAGCGATGCGGGGGATGCAGGCGAAGTGCCTGCGGGCGTCATCCGCCAG
GATCCAGCGCGAGGCGATGGATGGGCGGAGCAGGAACATGCGTGGCAAGCGGAGCGCCGG
TCGGCAGTGCTTTCCACGTAACAGGTGCGCCCGTCACGTAGTGGGTCGTGTCGATCATCC
GTTCATCATAACGGCACGCGCGTGAGCGTGCAGCGAAGCGCAGTTGTCTGCACGCTGTGT
TCCATCATGCCTGTTCATCTGCAAAGCAATGATGACGTGCGTTGAACGGAATCTGGTCGT
GCTGCTCACATGCCGCCCTCTACGTTGTGGGCGAACGCAACAGAGAAGGAGCATCGCATG
ACCCGTCGCATTCCCGAAGGTACGCTTGTGGTTGTCGCCGATGGCGGTTCGGCCCGTGTA
TTCACCAATGTCGGCAGCGATCACCAGCTGGCCTTGAAGCAGGAAGGCGAACTGCGCCTG
CAGGACATCAGCGAGCAGGGTGTATCCGGGCAGGGGCCTGCGGGTGCAGTGCCGAAGGAC
ATGTCGGTATCCCAGCTCAACGAGGCGACGTTCGCCAAGCAGGTGGCGGAACAGCTCAAT
GAGGATGCGTTGAAGAACCGCTATGCACACCTGGTGTTGATCGCTGATCCGACCACGCTG
GGACGCATCCGTCCGCTGCTGCACAAGGAAACCCAGGCCCGCCTGCTGGGCGACATCGCC
AAGGACCTGACCAACGCGCCGTTGGCGGATATCCAGAAGGCGCTGGCGGCGTAGCGCGGA
TGCCATTCATGCGCGATCACCTGTCGGCGGAGCCCGACCGCTTGGATGTGGAGGCGCAGG
TCGGCTGGCTGCTTCTCGAGTTTGGCGCGCCCTGGTGTGGCCACTGCCAGGCCGCGCAGC
CCGCGTTGCAGGCCTTTGTCGAAGCGAACGATCTGCCGCACTGGAAGATCGAGGATGGCA
AGGGCAGGCCCCTGGGCCGAGCGTTCAAAGTGAAGCTGTGGCCGACGGTGGTGCTGCTGC
ACGATGGAGACGAGGTCGCGCGGGTAGCGAGGCCGCTGGACAGCGCGGACCTCATGTCAT
TGCAGGGCGCGCTTCCCGATTGAGGAGTGAACCGGGCGCAGCACGCGGGGCAGTCGCACT
GCAGCATGCGGCGTGACAGGCCCGGTGCTAGCATCCGGCTATCACCTGAATCGATCCAAA
TGCCGATGCCCACGCTGGACCGTCGTCTCCTGATCGCTGTCGCCGCCACGGCGATGCTCG
CTTCCGGCCTGGCTTCGGCCGCGCCTGCCAGAACCGCCGCCGACAAGGCCTATGCATCGG
TGGACCCGTTCATCGGCACCGGTGGCGAAGGTCACACCTATCCGGGTGCGACGGTACCGT
TCGGCATGGTCCAGCTCAGCCCGGATACGCGTATCCAGCCGCGCGAGAAGGCCTACGGTT
GGGCGGCCGGCTACCGCTACGACGACAGCAGCATCGTCGGCTTCTCGCACACCCATTTTT
CCGGCACTGGCCATTCCGATCTGGGCGACATCCTGCTGATGCCGTTCATCGGCAGTCCCG
GCCTGGAGCGTGGCGATCCCGAGAAGCCGCGCAGCGGCTATGCCTCCCGCTTCCGCCATG
ATGACGAGAAAGCGGAGCCGGGCTACTACGCGGTCACGTTGGACGATTACAAGGTGCGTG
CCGAGCTGACCACCAGTACCCGCGTGGGCGTGCATCGCTGTGCGTTCCCCAAGGGCACCG
ACGCCAAGGTGCTGCTGGACATGCGCACCAGCATGTACGACTACCCGGGCAAAGTGCTGT
GGTCGCGGGTGCGGGTGCGTGCCGACGGCACGGTGACCGGCTTCCGCGAGACACGCGGCT
GGGCGCCGGGCCGCCAGCTGTATTTCGCGATGCGCTTCTCGCGCCCGCTGGCCGGGCATG
AGCTGCACAACACCGAGCAGGACATCGTCTACAAGGGCTTCCCGCCGCCGGGCGAGAAGG
ATCCGTCCCAGCGCGCACAGATCGAGGGCCGTCAGCTGGTCGGTACCTTCGCATTCGGCA
AGCTGGACGCACCGCTGGTGGTCAAGGTTGCCATCTCGCCGGTCAGCGAGGCCGGCGCCA
TTGCCAACCTCGACGCGGAAGTGGCCGACTTCGATTTCGACCGCGTGCGTGCGCAGGCGA
AACAGGAATGGACGCAGGCGCTGTCTGTGCTTGATATCGATGCACCCGAGCACGCTCGCC
GCAGCGCCTATACCGCGCTGTACCACACACTGTTGGGGCCGACGCTTTTCATGGATGCCG
ATGGCCAGTATCGCGGTTCGGACAATGCCGTGCACAAGGCCGATGGTTTCACGAACTATT
CGACGTTCTCGCTGTGGGATACCTACCGTGCGTTGCACCCGTTGCTGACCCTGGTGCAGC
CGGAGAAGCGCAACAGCGACTTCGTCAATTCGATGCTGGCCCACCATGAGCACAGCCCCT
ACGGCATGCTGCCGGTGTGGTCGTTCCATGGCCTGGAAGACTGGTGCATGATCGGCTATC
ACGCCGTGCCGGTGATCGCCGACGCCTACGTGAAGGGTATTCGTGGCTTCGACGCCGACA
AGGCATTGAAGGCGATGGTCGAGACCGCCAATTACGGCCCCTATGACGGTATCGCACAGT
ACCGCGAGCTGGGCTACGTACCGATCGACGAGGAAGGTGAAGCGGCCAGCAAGACGCTGG
AATACGCCTTCGATGACTGGACCATCGCACGCATGGCGCAGGCGATGGGCAAGGGCGATA
TCGCGGCGACCTTCGACAAGCGCGCGGCCAACTGGCGCAATGCGTTCGACAAGGACACCG
GCTTCATGCGCGCACGCAAGCGCGACGGCAGTTTCCGCACCCCGTTCGACCCCAGCGCCA
GCGGCTACGGAACCGACTACACCGAGGGCAACGCCTGGCAGTATTCCTGGTATGTGCCGC
AGGACGTGGCCGGGCTGGCGGCAGCGCACGGTGGCAGCGACAAGCTGCTCGCGCGCCTGG
ACGAGGTGTTCAACGCCAAGGTGGATCCGTCCATCTTCGAGCACATGGAAGACATCACCG
GGCTGATCGGCTGGTACGCACATGGCAACGAACCCAGCCACCATGTGGCCTACCTGTACT
CGTACGCTGGCCAGCCGTGGCGCACCCAGGCGCGCCTGAAGCAGATCATGGACACCCAGT
ACGCCGACCGTCCGGATGGCCTGGCCGGCAACGATGACGTCGGCCAGATGTCGGCGTGGT
ATGTGTTCACCGCGCTGGGCTTCTACCCGGTGGCACCGGGCTCGGGCGAGTACATCCTCG
GTCGCCCGTTCCTGCCGAAGACCGCGATGCGCCTGCCCAACGGCAAGACGTTCACCATCG
TGGCCGATGGCCTGGATGACAGGCACACCTATGTGGGCAGCGTGAGCCTCAACGGCAAGC
CGCTGCAGCGCACCTTCCTGCGCCACGACGAGATCCTGGCCGGTGGCGAGCTGCGCTTCA
GCATGCAGGCCGAGCCGAACAAGGACTGGCCGGGGCAGGGCGCGCAGGCGCCGTACTCGA
TGAGCCGGTGATGCGGGGCGGCGCCGTCCTGCCGCCGCCATTGCCCCGCACCTGGTAGGT
GCCAACCTTGGTTGGCACGCGGGAGGTCAGCGGAAACGGAACCGCACCCCCACCCGCGCG
CCACCGATCGGGGCGGTATCAATCATCAGGATCGCGCCATGTCGCTGCGCGATCTCGGCC
ACAATCGCCAACCCCAGCCCGCAGCCATCGCCTTCGCTGCTGGCCCGGTAGAAGCGTTCC
GTGACGCGCGTGCGTTCGGCTTCGGCAATGCCGGCGCCGTCATCGTCAACCCATGCCTGC
ACGCCTTCGGCCTCCTGCCGAACGCCGAGGGTGATCACACCGGGCACGGCACCGTAGCGC
AGCGCGTTGTCCAGCAGGTTGCCCAATGCTTCGCGCAGCAGCTGCGGATCGCCCTGTACC
TGCACGCCGTCGTCTGGCCCCTCGTAGCCCAGGTCAACGCCCGCCGCCAACGCACGGTCG
GCGTAGCGCTCCACCACCCCGCGTGCCAACGCAGCCAGGTCCACCGGTTGCAGTGGCAGT
GCACTGCCATGCGGATCTTCCGAGCGGCTGAGCATCAGCAGCTGGTTGACCAGATGCTGC
AAGCGGGCCAGCCCGGCCAGCGTGCCGGACAGCGCCAGCTGCTGGGCCTGCGGGTCGTGC
TGGCGCAATGAACTCTCCAGTTCCACCTGCATCGCCGCCAAGGGCGTGCGCAGCTGGTGC
GCGGCATTGCTGACAAAGCGCCGCTGCGCATCCTGCATCGCGTCCAGACGCTGCAGCAGC
GCGTTGTAGGCCTCCACCGCCGGCCACAGTTCGCGCGGTGCCTCCTGCGCGGGGTCCAAC
GGTGCCAACGGATCCGGCCGCGGGCTGGCCAGCTTCCGCGCAACCAGGTTGGCATGGCGA
GCGGCAGCGCCTGTACCGGACCAGGCCAGCCACGCCGCCAGTGCCAGGATCGCGGCCTGG
AAGGGAACGCTGGTCAGCAGCAGCTTGCGCTCCAGCCGGTGGCGTTTGCGAAGCGTCTCA
GCCACGCGCAGCCGGATGTCATGGCCCGGTCCGGCGCTGACCACCACCTCGACCATGCGC
ACAGCCTGACCACGCAGCCGCGCATCGTAGTAGACCGCGTCGTCACTGTTGGCGGACGTC
GCCGGGCGGGGCAGGGCTTCGGGCAGGTCGCCATACAGACGCCCACCCTCGGCATCGACC
ACCTCGCCATGCACTTCGTCGGCGGTGTCCCAGCTGAACATGCGCGAGACCGCCGGGGTG
ATCTCGATCGAAGCGCGACCATCCTGCACCGTCACCAGTTCGGACAACGACATCGCCGAA
TCCAGCAGCCAGCGGTCGTAAACCTGGCCGGCATAGAACCGGGCCAGCGCAAATGAACCC
ACTGCGCTGCACAGCAGCAGTACCAGCAGCGGCAGCCACAGGCGCCTGAGCAGCAGGCCA
CGCAGGCTGTGCACGCGCTCAGTCACCCGCGGCCTCCAGCCGGTATCCAAGCCCACGCAG
CATGCGGATGCCGACGCCGGCGCGCGCCTGTTCCAGTTTGCGGCGCAGGCGGCTGACATG
CACCTCGATCACCGACAGGTTGGCCTCGTGGTCCCAGCTGTACAGCGCATCGAACAAGCG
CTGCTTGGTGACGGTACGACCGGGATGCTGCATCAGTGCCTCGACCAGCGACAGCTCGCG
CGCGGTCAACTCGATGCGCTGGCCTTCAACCTGCACTTCATTGCGGATGCTGTCGAAGCA
CAACCGGCCCAATCGCTTCTGCGCCGGTGCATCGCTGCGGCGGCGCGACAGTGCACGCAG
GCGGGCTTCCAGCTCACCGAGTGCGAACGGCTTGGCCAGGTAATCGTCGCCACCGCGGTC
GAGGCCGAGGATGCGGTCCTCCACACCATCGCGTGCGGTCAGGATCAGCACCGGCAGGGT
GGCGCCGTCGTTGCGCAGGCGCGAGAGCAGGTCCAGGCCATCGACGTCGGGCAATGAAAG
GTCCAGCACCATCACGTCATACGGTGCGCTGGCCAATGCCGCCGGCGCGTGCAGTCCACG
CGAGAGGTGGTCGCACAGATGACCGGCACCCTGCAGGGCGCGGATCAGTCCATCGGCCAG
AGCGGCGTCGTCTTCGATCAGCAGGATTCGCATTGCAAGCTTCGTGCAAGGTTGGGGCAA
GTTTGGCGCAAGTGCATCACCTTACCGTGACGTGCATGAATTTCTCCTCTCGTCTAGCGG
CCGTGCTGGCCACGCTTCTGTGCGCGCCTGCGGCTTCGGCGCTGTCCCTGCAGGAAGCGC
AGCGCGCAATGGAAGCACACAACCCGGACCTGCGCGCGGCGGCACTGGAGCTGCGCGGTG
TGCAGGGCGATGCGCAGACGGCGGCATTACGCCCGGCCACCGAGCTGTCGATCGGCACCA
GCAAGATCAGCCCCAAGCATGGTATCGGCCCTGGGCGCTGGCAGGACAAGCGGGTGGACA
GCACCGTGGGCCTGGGCTGGACCTGGGAACGTGGTGGCAAGCGCGCACTGCGCATCCGCC
AGGCCGACGCGCTGCTGGAAGTGGCCGGGCTGGAGATGCTGGATGCGCGGCGTCGCCAGC
AGGTGGCGCTGCATGAAACCTATTTCGGCCTGAAGGGCGCCCAGGAGCGGGCGCGGATTG
CTGATGCCAACCGGCAGAGTTCGGCCGAGCAGATGGCGGCGGCGGACAAGCAGGTCGCGA
CAGGGGCGATGGCACCGGTGGATCGCGCGCGGCTGGCGGTGGACGATCTCGCCGTAGCCG
ACGCGGCGCGCGAGGCGGCCCTGGATCTGCGCGATGCACGGCATGCGCTGGGGCTGCTGC
TCGGCCGCGACGACAGCCATGACCTCAGCGCCGATGATCCGTGGCCAGACCCCGCGGGCA
GGGTGGATACGCGTGCGTTCGACCCGCAGCAGCGTGCCGATCTGCGCGCGGCACGTTCGC
GCCTGGCCGCGGCCGACACCGGTGTGGCACTGGCGCGCAGTGAGCGCCATCGCGACATCC
AGCTGGGTGTGGAGGCCGAGCGCGAGCCGACCGACATCAGCGGCGTCACCTGGGGTGTGT
CATTGACCATTCCGCTCGGCGGCCCGTCACGTGCACGCGGCGCGATCCAGCGTGCCGAGG
CCGACCGTGACAGCGCCGCGCTGGAGCTGCAGGTACTGCAGCGCGAAGCACGCGCCGAGC
TGGACCAGCTGCAGGCCAGCGCGCAGTCCGCCGCACAGCGCCGCCGCGACTATGAGGGAC
TGCAGTCCGACGCCGCACGCAAGGCGGTGCAGGGCATCGAACTGGCGTACCGGCGCGGCG
CCGCCAGCCTGACCGATCTGCTGGATGCGCGCCGCAGTTGGCGCGACTTCGAGGCCGCGC
TGATCGATGCGCGCGCCGACCATGCCATTGCCCTGGCGCGCTGGGAAGCGGCCACATCCG
TTGCTGAAGGAGAGTCCCGATGAAGTCCCCCGTCGCCCATCGCCCGCGGGCGCGACACGG
CGTGCTGCCGGCCTTGCTGGCGCTGGCCCTGCTGGTCGGCTGCGGCCGTGAGCCGGCGTC
CTACACCGAGGATGCGCCGCAGATCAGTGCCGGCCAGATCCAGTTTCCTGCCGGCAGCCG
CCAGCTGGACGTGCTGCGCAGCGAGGCGGTGACCGCCGGCGCCAGCGCCAGCCTGCAGCT
GCCGGGCCGGGTGGTCTGGGACGAGACCCGTTCCAGTGCACTGCGCACGCCGTTGCCGGG
GCAGGTGGCGCGCATCGAGGCGCAGCCGGGCCAGAAAGTGAAGGCCGGCCAATTGATTGC
CTGGATCACCTCGCCCGAGTTCGGCCAGGCCCAGGCGGAGGGCGTGCGTGGCCGCGCCGA
GCTGCAGCAGGCGCGCAAGGAGCTGGAGCGCACCCGCGAGCTGCATGCGGCGGGTGTGGC
GTCGGGCCGCGAACTGGACGAGGCCGAGGCCAACTTCGCCGGCAGCCAGGCCGATCATGC
GCGTGCAACCGCCTTCGCCAAGGCATATGGCAACGGCCAGCGCGTCGACCAGCGCCTGCC
GCTGCGCGCGCCCATTGATGGCGTGCTGGTGGAGCGGCGGATGAGCCCGGGCATGGCGGT
CAGCCCGGACAGCGAACAGCCATTGGCGGTGATTGGCGATCCGGACCGCCTGTGGTTGCT
GCTGGATGTTCCCGAGAGCCTGGCCGGACGCATGAAGGCGGGCATGCAGGTGAGCGTACC
CGGTGCCGATGGCCAACTGCTGCAGGCGACCCTGCAGCACGTGGATGACTTCGTCGACAG
CGAACGCCGCGTGGTGCAGGCGCGCGCCGAGCTGGACAACCGCGCACGCGGCTTCAAGGC
GGGGCAGTACGTGCGCGCCCAGGTGGCGTTGCCGGCCGACGGCGGTGTCTCGCTGCCCGA
TGCGGCCGTGCTTCTGATCGACGGCAAGCAGGTGGTGTTCGTGGAGGAGGACAAGGGGCG
CTACGTGCGCCATGCCGTGCATGCCGAGGAACTGGGCGATGGCCGGCTGTGGGTGCGTGA
CGACCTGGCGGTTGGCAGCAGAGTGGTGGTCGAGGGCGGCCTGCTGTTGCAGCAGCTGGT
CGACAGCGCGCCAGCCGCCGCCAGCGCCGGCACGGGGCACGCCGCGCCATGATCGATCGC
CTGATTGCCTATTGCCTGCGCCAGCCCTTGATGGTGATGCTGGCGCTGCTGTTGTTCATC
GGCGCTGGCATTGCCGCGTTCCGCGTGCTGCCAGTCGAGGCCTTTCCGGATGTGTCCGAT
ACACAGGTGACAGTGGTATCGCTGCACACCGGGCGCGCGGCCGAAGAGGTGGAGCGCGAA
GTGACGATGCCGCTGGAAGTGGCGCTGTCCGGCATTCCGCATTCGGTGCGGGTGTTCTCG
CATACGCAGTTCGGCCTGTCGATGATCATCCTGACCTTCGACGACAAGGCCGATGACTAC
TTCGCGCGCCAGCAGGTGCTGGAGCGCCTGCAGGGCGTGGAGCTGCCGGAAGGGGTGACC
CCGGAACTGGAGGCGATGAGCTCAGCGGTAGGCGAGATCTACCGCTACGTGCTCAAGGGC
CCGCACATGACGCCGACCCAGCTGCGCACCGTGCAGGAATGGACGATGGAGCGCAGCCTG
CGCACCGTGCCGGGCGTGGCCGATGTGATCAGCTTCGGCGGCTTCGCGCGCACGTTCCAG
GTCAAGCCGGACCTGGACAAGCTGCGTGACCGCGGCATCAGCCTGCGTGAGTTCGCCGAG
GCCCTGGAGAAGGGCAGCTCGAATGCCGGCGGCGGCTACGTGGAGCGCGGCCAGCAGCAG
TTCCTGATCCGCGGCGTAGGCCTGATGCGTTCGCCGGCCGACATCGGCAATGTGGTCGTG
GAGCAGCGTGGTGGCACGCCGATCCTGGTGCGCGACCTAGCCAGCATCGCCGATACCGGC
CTGCCACGGCAGGGCCTGGTCGGCCAGGACGACAATGACGATGCGGTGTTCGGCATGGTG
CTGATGCGCAAGGGCGAGAATCCGTCCGACGTGCTCGGCGCCCTGCATGCGCGCATCGCC
GAGATCGAAGCCAACCAGCTGCCGCACGGGGTCAGCATCGAGCCGTTCTACGACCGCTCG
TGGCTGGTCTCGACCACGCTGAAAACCGTCTTCAGCAACCTGCTGGAAGGCGCGGTGCTG
GTGTTCCTGGTGCTGTGGCTGTTCCTGTACAACGCCCGCGCCGCACTGATCGTGGCGGCG
ATGATGCCGCTTGCGCTGCTGTCGACCTTCCTCGGCCTGCACCTGTGGGGCGTGCCGGCC
AACCTGCTGTCGTTGGGTGCGATGGACTTCGGCATCATCATCGACGGCGCGGTGATCGTG
ACCGAGCACATCGTCTCGCGATTGTCGAAGCTGCCCCCTGCGGCCGACCGGAAGACACGG
TTCTCGACCATTCTTTCAGCCGCATCGGAAGTGGGGCGGCCGACGTTTTTCTCGATGTTG
ATCATCATCGCCGCACACATCCCGATCTTCACCCTGCAGCGCCAGGAAGGCCGCATGTTC
GCGCCGATGGCGTACTCGGTGACCTCGGCCCTGATCGGTGCGTTGATCCTGGCGCTGACC
GTGGTGCCGTTGTTCTGCTACTGGTGGCTGCGGCGCGACCGCATGCGCGACGGCAATCCG
CTGATGGACCGCCTGACCGGCTGGTACCGGCCGATCCTGGAGCGCGCTCTGGCCCGCCCG
CGTGCGGTGGTACTGACCGCGGTCGCGCTGCTGGCCGGCACGCTCGCGCTGGGCACCCGG
CTGGGTTCGGAGTTCCTGCCGGAGCTGGACGAGGGCTCGATCTGGCTGACCGCCACGCTT
GACCCCAGCACCAGCCTGGCCGAGGCGCAGCAGCAGTCGCGGCGCATCCGTGAGCTGGTC
GGCACCTTCCCGCAGGTATCGACGGTGGTGGCCAAGCTGGGGCGCCCGGAAGACGGCTCC
GATGCCAAGGGCGCCAACCAGATCGAGGCGCTGGTGGCGTTGAAGCCCGAGAAGGAATGG
CCGAAGGGCGTGGACAAGCGGCAGCTGGTCAGTGATCTGCAGCGCACGCTGGAGCAGCGT
ATTCCAGGGCCGGAGTTCTCGATCTCGCAGCCGGTGCGCGACAACATCCTGGAGAGCATC
TCGCAGATCAAGGGCCAGGTGGTGATCAAGGTCAGTGGCTCGGATCTGGACGTGCTGAAC
CAGCAGGCGCAGGCGATCCTGGGACAGGTACGTGGCGTAGAGGGCGTAGAGAGTGCCTTC
ATCGACCGTGACGGCTCACTGCCGCAGCTGCAGATCGAAATCGACCGCGACCGTGCTGCG
CGCTATGGCTTGAACGTGCGCGATATCGACGAGGTGATCGAGACCGCACTGGGCGGGCGC
CAGGTCGGCGAACTGTGGGAAGGTGACCGCAGGTTCCCGATCACGTTGCGCCTGGACGAC
GCCGACCGCGACCTGCAACGGCTGCGCACGGTGCCGGTCGGCATCGGCGATGGGCACACG
GTGACACTGTCCGACGTGGCCGACTTCCGCATGGCCAGCGGTGCGATCAACATCTCGCGC
GAGAACGCACAGCGGGTCAAGGCGGTGAGCATCTTCATCGCCGGGCGTGACATGGGCAGC
GTGGTGGCCGACATGCGCAAGCGCGTGGACGCCAGCGTGCAGTTGCCGGAAGGCTACCGG
CTGGAATGGTCCGGGGAGTTCGAGAACCAGCAACGTGCGATGAAACGGCTGGGCTGGGTG
ATCCCGCTGTCGGTGCTGATCATCTTCGTGTTGCTGTTCGATGCCTTCAAGGACATCAGC
AGCGCCGCGCTGATCCTGGCCAACGTGCCACTGGCGATGATCGGCGGCATTCTCGCCCTG
TGGTTGACTGGGATTCCACTGTCGGTGTCGGCGGCGATCGGCTTCATCGCGTTGTTCGGG
CAGGCGGTCTTGAACGGGGTGGTGATGCTCAGCCGCTTCGCCCAGCTGCGCGAGCAGGGC
ATGGACCTGCTGCAGTCGGTGGTGCAGGGCTCGCTGCAGCGCCTGCGCACGGTGCTGATG
ACCGCACTGCTGGCGATGTTCGGCCTGCTGCCGATGGCGACCTCGCATGCCATTGGCGCC
GAGACCCAGAAGCCGTTGGCGGTGGTGGTGATCGGCGGCCTGCTGTCGGCGATGCTGCTG
ACCCTGCTGGTACTGCCCACGCTGTACTACTGGGTGCATCGCCGCCGCGAGGCACGCACC
GGATGATCCGCACGGTAGATCCACGCCATGCGTGGATGCGACCCCGCCGCCGGGCATGCC
CCGGAGCTACCGAGTTCCCGCGCTCCGCGTAGATGCGATCAGTAGATCCACGCCATGCGT
GGATGCCGTTCGCGCGATCTACACCATTCCGCCGTTGGCGCGCAGCACCTGGCCGTTGAT
CCATCCGCCATCGGCACCGGCCAGGAACCCCACCGCGCCGGCGATGTCTTCCGGCGTACC
CAGCCGTTCCAGAGGGTTCATCTTCGCCAGCCGCTCGATCAGTTCCGGTGACTTGCCGTC
CAGGAACAGGTCGGTAGCGGTCGGACCGGGAGCCACCGCGTTTACGGTGATGTTGCGCCC
GCGCAGCTCCTTGCTGAGGATCGCGCCCATCGTCTCCACCGCCGCCTTGCTGGCGGCATA
CACGCTGTAGTTCTCCAGCTTGATGCCAACCACGCTGGTGGACAGGGTGATCAGGCGGCC
ACCGTCGCGCACCCGTCGCGCGCTCTCGCGCAGCACGTTGAAGGCGCCTTTCAGGTTGAT
CCCGATCACCCGCTCGAACAGGGCGTCGTCGGTATCGGCCAGCGGCGCCAACTGCAGCAC
GCCGGCACTGTTCACCACTACGTCGATACCGCCGAAGCGCGCCTCGATGGCATCGAACAG
CTGCCGCACCGCCTGAGGATCGGCGACATCGGCCTGCAGCGCGATGGCCTGCGCGCCGGC
CGCGCTGAGTTCGGCCGCCAATGCATCGGCGTCGTCGCGGCGGCCCGCATAGTTGATCGC
GACCGCGTGGCCTTCAGCGGCCAGGCGGCGGGAGATGGCGGCGCCGATGCCACGGGAGCC
GCCGGTGACCAGGGCGACAGAGCGGGCGGGGGAGGGGGTCATGGTGGCTTCCACTGGGGA
GCGCCGGAGTGGCGCAGGGCTATCTTCGCGAGATTGTCCTTTCGGATAGTCCTGCATAAT
CCGTCAACATCATCCGGACAGCCGAACAATGGATCGTTTCACGGCCATGCGCGCCTTCGT
CCGTATCGTCGAGCGCCGCAGCTTCACCCGGGCCTCCGAGGACCTGGGCCTGCCACGGGC
CACGGTGACCGACGCGATCAAGGCGCTGGAACAGCGGCTGGGCGTGCGCCTGCTGCACCG
GACCACCCGGCTGGTGGTGCCGACGCTGGAAGGCGAGGCCTTCTATGGCCGTTGCCTGCG
CCTGATCGCCGACATGGACGATGCCGAGGCTGCGTTCCGTGATGCCCCGCCACGCGGGCC
GCTGCGCATTGAAGTACATGGCACGCTGGGCCGACACCTGCTGTTCCCGCACCTGCCGGA
ATTCCTGCAGCGCTACCCGGAGATCGAGCTGGACGTCAGTGAAGGCGACCGCTATGTCGA
CCTGCTGCGCGAAGGCGTGGATGCGGCGCTGCGGGTGGGGACGCTGGCCGACAGCGATCT
GGCGGCGCGCCGGTTGACGATGCTGCGCGAGGTCACGGTGGCCGCGCCGGGTTATGTGCA
GGCGCACGGCCTGCCCGATACCATTGAATCGCTGGAGCAAGGCCATCAGATGATCGGCTA
CCGCTCCAGCGCCACCGGCCAGCTGATCCCCCTGGAGTTCCAGCAGGCGGGACAGGTGCG
CTACGTGCCGCTGCAGGCGCGGGTGCGTGTTTCCGGCGCGGATGCATTCCTTGGGGCCGC
GTTGGCGGGCCTGGGCATCATCCAGGCACCGCGCTACCGGATGGACCCGTATATCGCGCG
CGGGCAGCTGGTCGAGCTGTTGCCTGAGACGCCGCCGACGGCAAGCCCGTTGAGCCTGGT
CTACCCGCGCAACCGCACGCCGTCGCCACGCTTGCGGGTGTTCATCGACTGGGTGGCCGG
GGTGTTCGAGCAGACCGGGGTTGCCGGCCAGCGGCCGGCACTACCGTCCAAGGGCGCGCG
TGCTGGGTAGTGCCGGCCGCTGGCCGGCAGCACCGAAGCAACGTTCCTGAGACGCTGCCA
TGGGCTGGCTGTGCAGGGTAGTGCCGGCCGCTGGCCGGCAACTGCAATGCGCTTGATGTA
CCGGGGTACCGGCCAGCGGTCGGCACTACCGGGCGGCGGCGCCCGGCAGCACCAGCTCGA
ACACGGTGCCGGTGTCATCCGACACAACACTCACACTACCGCCATGGGCCTGTGCAATCG
CGCGGGTAATCGCCAGCCCCAGTCCGGCACCTTCGTGGCGGCCGCGCTCGCCGCGGTAGA
AGCGATCGAACAGGCGCGGCAGCGCTTCGGCGGCAATCGGCGTGCCAAGGTTGTGCACGC
TGACCCTGCACACGCCATCGGCCTCGATCAGCCGCACCCGTACTTCGCTGCCCACGGCTG
CGTGCTTCAACGCGTTGGACAGCAGGTTGGCGATCGCGCGGTGCAGCATCAGGCGGTTGC
CTTCCACGCTCGCCACACCGTCGCGGCGCAGGGTCAACTGCCGGTCCTCGGCCAGCAGGT
CGTAGAACTCGAGCAGCGAATCCACCACCCCATCCAGCGCCACCAGCTCGCGTGAGGGCA
GCGCGCCCGGCGCCTCGGCCTGCGCCAGGTACAGCAGGTCGCCCACGGTCTGCGCCAGCT
GCTGCAGTTCCTCGGCACACGACGCAAGCGTCTCGCGGTAGGCCTCGTTGCTGCGCGGGT
GCGCCAGCACCACCTGCACCTGGGTCAGCATGTTGGTGATCGGGGTGCGCAACTCGTGGG
CGAGATCACCGGAGAACTCGGTCAGCCGCGCGAAGTCCTGCTGCAGGCGTGCCAGCATGC
CGTTGAGGGTCTGCGCCAACTGCTCCAGTTCGGCCGGTGCACTGCGCGCGCTCAGGCGGC
GCTGCAGGCGACCGGCGGTGATCTGCCTGGCCTCATCGGCCAGCGTGCGCAGCGGCCGCA
GCGTACGCCGCACCACATAACCGCCGAGCAGGCTGCTGGCCACGGCGGCGCCGATGATCG
CGATCGCCAGCAGGTGGCGGAAGCGCTGCAGGAAATCGGCATGGCGGTCGTCATCGATGG
CCAGCAGGGTGACCAGCGGGCTGCCGTCGGCCAGGGTCTGGCGCAGGTGCAGGGCATGCA
TGCAGCGGCCATCGGCGAGGATCCAGTCGTGCCGCCGTGGCGCGGCGTCGATCGGCTGGC
CGCGTGCATGCTCGCGCAGCAGTGCCGGTGCGGTCGAGAACAGCACCGCGCCACGCCCAT
CAACAACGTGGAAGGCGATATCCGGATGATGGCCCAGCGCCTCTGCCAAGCGCTTCCCGC
GTGCGGACGCAGGTCCGTTATCGGCGAGGTCACGGATCAACGCGACCTTGTTTTCCAGTT
CGACGAAGTCCTGGGCGACCAGGTCGTGGCGGGCACTGACATAGATCGCCACGCCCAACG
CGGCCAGCACCAGCGTGGCCACGATGGCGAACAGCAGCGTCAGCCGCACCGCGATGGAAC
GGCGCAGGCTCATCCGCTGTGCACTGCACCGTCGTCCGGCGCCTCCAGCACATAGCCCAT
GCCGCGCACGGTGACGATCAGCTTGGCATCGAAGTCATCGTCGATCTTCGCGCGCAGGCG
GCGGATCGCCACGTCGATCACGTTGGTGTCGCTGTCGAAATTCATGTCCCACACCTGCGA
AGCGATCAACGAGCGCGGCAGCACTTCGCCACGTCGGCGCGCCAGCAGCTCCAGCAGGGT
GTATTCCTTCTGGCTGAGGGTGATGCGCTGGCCGCCGCGTTCAACCCGGCGGCGCAGGGT
GTCCACCACCAGGTCGGCGATGACGATGCGCTCGGCCTGCGGCTGCGCCTGGCCGCGACG
CAGCAGGGTGCGTACCCGCGCCAGCAGCTCGGCGAAGGCGAATGGCTTGGCCAGGTAGTC
GTCGGCGCCCAGCTCAAGGCCCTGCACGCGGTCGGCGATGCTGCTGCGCGCGGTCAAGAA
CAGTACCGGCACCTGCCAGCCGGCCTCGCGCAGCCGCGACAGCACGTTCCAGCCATCCAG
GCCGGGCAGCATCACGTCGAGGATGACCAGCTGGTACTCGCCGCTGCCGGCCAGGTGCAG
CCCGTCGACGCCGTTGCAGGCGAGATCGACCACGTAGCCGGCCTCGATCAGCCCCTGGCG
CAGGTAGTTGCCGGTCTTGGGTTCGTCTTCGACGATCAGCAGTTTCATGATGCGCCCATC
ATCGCAGCTTGGGCCCGTACCGGAACGGATTGATCATGCCAGTGGGTCCAGCGTGCCAAG
CACCGCGACGCAGGCCAGCACCAGCAGCGCCAGCAGCGATTCGCAGGCCAGGCTTTGGCG
GAGCGAGCGCAGCGGCCTGGGTTGCCAGCCGCCACGGATGGAGACCGCCAGCGCCGGCAC
CAGCCGCCAGCGATGCAGCGCGGCCAGGCCCAGCATGCCACCGGCCAGGGCGAGTTTGAG
CAGCAGCCAGCGTCCGTGCGCAGTGCCGATGAGGGTCTGCACGGAACCGCCAAGGTCGAC
ATAGGTATAGGTGCCGGTCATCGCCAGGGCGGCGACGATGACCGTGCCGGGCAGGGCGAA
GCTGTGGGCGGCCTGCCACAGTGCATGGGTGCGTTCGCGCAGGTGTAGGCCTTGTGGACG
CAGCGCCAGTTGCAGAATGGCGGCGATCGCGCCGACCCAGGCGCCGACGGCCAGCAGGTG
CACGTTGCCGGCCAGCAGCCGCAGCGTGCCACCGAACCCATCGCCCGCAGCGGCGTGGCC
GTTCCAGGACAGGCTGGCGAGGGCCATTCCGGACAACGCGAGCAGCGCCACGCGCCGCGG
TCCACCCAGCGGCGTGGCGGATGCCAGCAGGGGCAGCATCGCCAGCACCGCCACGGTGCG
CAGCAGGCCGGCTTCACCTACCGGCGTGCTGGTGAGGAACCAGTGCGCCGTTGCAGGGTC
GATGTCGACCGGCGCGATGCCGAGCACACCGGACAAGCGGGTGATGGCATCGGTGACCAC
CACGGCCAACGCGATCAGGGCGAGCGCCAGCGGGACGCCGCGTGGCACCGGACGGACGAA
CAGCATCCGCCCGAACAGCAGCATCAGCACCAGGTACAGCGCCAGCCGCAGCGCATACGG
TGAGAGCTCGGCCATGGCGGCGGCCTTACTTCACGGTGAAGCGGTAGTTGCCGGTCATCG
GATGACTGTCCTGGCCGACCGCGCGCCATTGCAGTGCGTAGCTGCCTGCGGGCAGCGGCT
TGGCGAAACGCGCGCGCAGCGTGTGGCCATCTTCGGAAATGTCCTGTGCGGTGGTGGGCA
TGGCCATCTTCATGCGGCCATGGTCCATGCTCAGTTCGATGCGGGTGGCACGCGGCATCA
CCTTCTCACTGAACTGCAGCGTGATCTCGGTCGCCGGGGCAATGGTGGCGTCGGCGGCCG
GCGTCGAACGCACCAGGCTGGGATGGGCCAGGGCCAGCGGCGCAACCGCGAGGCCGGACA
GGAGAAGCGCCAGGGAGGCGGAGCGGCGAAGGGAACGGGTCATGCGCGGGACACCTGTGG
AAGACGTGGCCCTTAGGGTGGAGGGCGGCGCCTTTCGCCGCCCTGACCCGAACATTACCG
ATCTGTAATGTTCCGTCCACGCACAGGTGGTGCCGGCCGCTGGCCGGCATCACAGTGCTG
CCAACGGCCCCTGCATGCGATGGAAACTGCCATCGGTGGCGGTGAACCAGGCCAGCGAAC
GCCCGCCGACGAAGTCGTCGACATGCACGACCGTTGCGCCATCGGCTTCCTGCCACGAAA
TGGCATAGACCCCTTCGCCGATCTGCTGCCACTCGCAGGCGGCTTCGCCCTGCGCACCGG
CATAGGCGCCGGAAACGATGGCGTACTGCACGTGGCGGCCATCGGCGCTGTAGACATTGT
CGGCGGCCAGGCCGTCATAGCTGACGCGGAAGCGGCGGCCGGCGAACAACGGCAAGGCGG
GGGCCGTGTTCATCGGATCGCCACCGGGTTGATGTTGACCTGGGTCGAGCCGACGTAAAG
CGGCTGGCCGAGCACGAACAGGAATTCCCAGGCCTTGTCGCGCACCAGCGCACGGCTGTC
GATCAGCTCCAGGTTGTAGATGCCGCGCTTGGCCAGCATGTACTGGTTGATCGGGAACTC
CTCGGTACCGTTCGGGTTCGGGTAGACCTCCGAGGCCCAGGTGTCGCCACCGAAGGCGAC
GATGCCCTGGTCGGCCAGCCACTTCGCGGCCTCCATGCCGATACCCGGCTCCACTTCGAG
GAACTGCGTGTTGTCCTTGCCGATCAGTTCCAGCCAACCGGTGTTGAACAGCACCACGTC
GCCCTTGCGCAGGCTCAGGCCCTGCTTCTTCAGCACGGCCTGGATGTCTGCCACGGTGAA
CTCGGTGCCGCCGGGCACGATCGCCTTGCCGTAGTACGCGGTCATGTCCAGCACGACGCC
GCGGGTGACCATCGGCGGTACCTTCTCGACGCCGAGCTTGCGCACACCGTCCACGGTGAC
GAAGTCGGCGGCCTTGTTGCCGTTGTAGTAGACGTTGTCGATGCCGATATGGCCGATGCC
GTTGAGCTGGGTGCCAACGCCGGTCCAGGCGTTCACCAGTTCATCGTTGAAGGTGAACTT
GTTGGGGCCCAGCGACTTGCCGGCCTGCTGGCCGACCTGCACGTTGTACAGGCGGAAGCT
GCGGTGGCGGAACGCGGGCAGGTTCTTGTCCACCGGCACCGCCAGCGGATAGGTCTTGCC
GGTCCTGACCAGCGAGACCGCGTGCTTGACCACGTCAGCGGTGAGCAGGTTGGCCGCGCC
GATCTCGTCGTGGGCGCCGTAGGCAGAGGGATACCACTCCTCGGCGGTGGCCTGGAAGGA
CAGCGGCAGGGTGGCCAGCGCAAGCGCGGCCAGGGTCTTCATCTTCATGGCAAAGCTCCG
GTAACTGTCAGGCCGTCGCGGTGGCGCCGGCATGGGCCGGGAAGTGCGGCAGCACGTACT
CGGCGATTTCGTGGAAGGTTTCGGCCAACGGCCGTTCGTTGCGGCGGAACTGCAGGCCGA
TGTGGTCGACACCGGCCGCCTGCATGGCGTGCAGCTCGGCCAGCAGGGCGTTGCGGCCGC
CACGCAGGCCGAAGCGCCAGCGCTGCAGGGGGGCGTCGGCATCGTCCACCAGGTCCAGGT
GGATGAAGCTGGCATACGGCTTGTTGCCGGCCACGGCGCGCCACGCCGCCACGCGTTGCG
CATGGTCCTGCGGCGCGCCCGGGTAGGCCAGGCAGCCATCCATGTGCTGGCCGATCCATG
CTGGTTGCTGTTGGGCCAGGCCGGCCACGAACAACGGCAGGGCCGGGCCATCGGCGGGCA
GCACGTCCAGGCCCTGCGGCAGGTGCGCGGCGGCGCCTTCGCGCAGCAATGCGATCTGCT
CGCGGAAACGGCTGCCACGGCTGTCGAAGTCGCGACCGAACAGCGGGTACTCCACCGGGC
GGTCGCCACTGGCCACGCCCAGCAACAGGCGGTCGCCGCTCAGCCGCTGCACGCTGCGCG
CCGACTTCAGGGTCAGCAAGGGCTCACGGATCGGCAGCACCACCGCACCGGTGCCCAGCA
GGATGTCATTGGTGATGCCGGCCAGGTAGCCGAGGTAACTGAATACCTCGAACACCTGTG
CGGCATCGCCGAAGGCCGGGTCGTACACCGGTACGTCGCGTACCCACAGCGCACGGAACC
CGAGGCGGTCGGCCAACCGTGCCAGCTCCGCATGGCGCTGCAGGTCCGGTTCACCGGGCA
GGCGTCGCGCGGCGCGTCGTGCCTGTTCGCCCAGCGGCGTCCAGTCATTGTCCAGCGGTG
CTTCGATGCCGATGCTGAAACCACCGGCCTGCAGCCGCGCCAACGCACTGCCCATGGCCA
GGCTCCTCAGTCCCAGGCCGGGGCCAGGCCCGGCGGATCGACTTCGCGGCCGTTGCGGTC
AAGTGCAGCGATCGCGGCCATGTCATCGGCATCCAGGTGCAGGTCCTGGGCGAGCAGGTT
GCTGGCCAGATTCTCGCGCTTGGTCGAGGACGGAATGACCGAGTAACCCCGCTGCAGCGC
CCACGCCAGCGCGACCTGGGCCACGGTGGCCTGGTGCTTGTCGGCGATGGCGGCCAGCAC
CGGATCCTTCAGTACCTTGCCGTAGGCCAGGGTCATGTAGGAGGTCACGGTGATGCCCTG
GTCCTGCAGGAAGGCGGTCAGTGCCGGGTTCTGCAGGTACGGGCTCAGTTCGATCTGGTT
GGTGGCGATCTCGCCGGCACCGACCACCTCGATGGCCTGCCGGGTCAGCTCGATGTTGAA
GTTGGACACACCGATCTGGCGGGTCAGGCCCAGCGTCTTGGCTTCGGCCAGCGCGGTCAT
GTACTCGCGCAGTTCAACGCCATTGCCCGGCGCCGGCCAGTGGATCAGCAGCAGGTCGAC
GTAGTCGGTGCGCAGCTTGGCCAGGCTGTCGCGCAGGCTCGGGATCAGCTTGTCGGCGGC
GTAGTTGTCCACCCAGATCTTGGTGGTCAGGAACAGCTGGTCGCGCGGGACGCCGGATTC
GGCGATGGCCTGGCCGACTTCGGCTTCGTTGCCATAGATCTGCGCGGTATCGACTGCACG
GTAGCCAACGTCGAGGGCGTTGCGCACCGAGTCGATGACGGTCTGGCCGGTCAGGCGGAA
GGTGCCGACGCCAAAGGAAGGAACGCTCATGATGGACTCCAGGGACTTCGTTGAGAGCCG
GTGGGCTCGGGACAGGGCGAAGTGTGGGCGCTTTACATTTGTTGATTAAGCCGTGTATAC
GGGAAACGCTTTTGCGCCGAGGTAAAAAATGAAAACCACCCTGGATGAGCTGAAAGCCTT
CGTGGCCGTGGTCGACAGTGGTTCGATCACGGCGGCGGCCGAGGCGCTGGAACTGACCAT
CTCCGCCACCAGCCGCACCCTGGCGCGGCTGGAGGACAAGCTGCAGACCACGCTGCTGCG
ACGGACCACGCGGCGGCTGGAACTGACCGAGGAAGGCGCGGCGTTCCTGGAGTACGCGCG
TACGATCCTGGCCACGGTGGACGAGGCCGAGGAACAGATGGCCGCGCGGCGGCTGCAGCC
GGTCGGGCGCCTGCGCGTGGACGCCGCCACGCCGTTCATGCTGCACGTGATCGTGCCGCT
GCTTGAGGGGTTCCGTGAGCGCTACCCGCAGGTGGAGCTGGAGCTGAATTCCAATGAAGG
CATCACCGACCTGATCGAGAAGCGCACCGACGTGGCGTTCCGCATTGGCGTGCTGCGCGA
CTCGACCCTGCATGCGCGGCCGATCGGCCACAGCCGCATCCGGGTGGTGGCCAGCCCCGA
ATACCTGCGCCGCCAGGGAACGCCCACGCGCGTGGAGCAGCTGCGTGAGCACGACCTGCT
GGGCTTCACCCAGCCCAGTTCGTTGAACGAATGGCCGCTGCAGGATGCCGATGGCGGGCC
TTTCGTGATCGAGCCGGCCATCGCTTCATCCAGTGGCGAGACACTGCGGCAGATGGCGGT
GGCCGGGCTGGGCATCGCCTGCCTGTCTGATTTCCTCACCCGCCAGGACCGGCGTGATGG
CCGCCTGGTGCAGCTGTTCGCCAGGCAGACGCAGGAAGTGCGGCAGCCGATCAACGCGGT
GTACTACCGCAACACCGCGCTGGCCGCCCGCATCACCTGTTTCGTCGACCACGTGACGCA
GACGCTCGGCCAGCGTCCGTTTGACGAATAGAGATCGGTAGAGCCGGCCGCTGGCCGGCT
TTTCCCCTCCTGCCGGATCACAGCAGCTGCCGGCCAGCGGCCGTTACTACCAACTGTGTA
TCACCTGTTGCGTGGCCCATGCATGGATGGGTAGAGCCGGCCGCTGGCCGGCTGCCGGGT
CCTGGGGGCTGCCGGCCAGCGGCCGGCACTACCAAATGCGTATCACCTGATGCGTGGCCC
ATGCATGGATGGGTAGAGCCGGCCGCTGGCCGGCTGCCGGGTCACCGGGGCTGCCGACCC
GCGGCCGGTGTCAGCGGGTGCGCAGCGCCCGCCGGTTGCCGATGTGCGCGCATGCCAGCA
GCACGCCACCAGTGGCTGTCGCCACGCCATGCCAGAGCAGCGATTCCTTCAGCGGCAGAT
ACAGCGAGGCCGACAGCAGCAGGATGGCGCCGATGCAGGCCAGCCGCAGGGGCGGCCAGC
GCCCGTGCCGGTGCACCCCGGCCGAGGTACTCGCCAAGGCCAGCGACGAGGCCAGCAGCG
CGAACAGCCATTCCCAGTGCGACATCATCAACAGCAATGTCATCGCGCCATGGCCGGGAT
GCTGGAACGAGCGCAGCGCCATCATCGCGGCCGGCACGAAGGCCAGCAGCAGGGGCAGGG
CGATGCAATGGGCGGCGCAGGCCAGGGACAGCCAGGCACCGGCAAGATCGAAGCGGGGGT
GCCAGCGTGCCGAAGTTGGCGGCTGGGCCAGGGCCCTTGCGGGCGTCGTGGGGATGTGGT
CCATAATGTTACATAGTAACAATTGGAGTCTCCCCATGAAGCGTTCTGCTGCTCTTTTCC
TGCTGCTGGCTGCCAGCGCCGCGCAGGCCCATGACATCCGCCAGCACGCACCGCACGTGC
ACGGCCAGGCCACCGTCGAAGTTGCGCTTGACCAGCAGACGCTGGAATTCGCCCTGCAGG
CCCCCGGCATCGGCATCCTCGATTACGAGCGACCGCCGGCCAATGCAGCCGAGCAGGCCG
CGCTGGCACGGGCTACGACAGTGCTGAAGGGCGGCAGCTGGGTCACCTTGCCCACCGCTG
CGGGCTGCCGTCTGGCCACCGGTAAAGCCGATGCAGAGGGCTTCGACGCGACGGCCGCCG
CGCCGCCGCCGGGACAGCACCGGCACGCAGGTTTCAGCGCAACGCTGCAGTACCACTGTG
CGAAACCTGCCGCGCTGCGCGCCATCGTCGTGCGCCTGCCCGTACTTTTCCCCGGCCTGC
ACGAAGTCATAGTCAACAGCGCAACCGCCAATGGCCAGAACCGCAGCGTGCTGACGCCCG
ACAACCTGCGCGTGGTGCTGGCACCGTGAGCGCGGCACCGGTGATCTCGCTGGAAGACGT
GCAGTTCGGCTACGGCATGCAGCAGGTGCTGGACATCCCGCGGTTATGGGTCGAGCAGGG
CAGCAGCGTGTTGCTGCGCGGAATCAGCGGTGGCGGCAAAAGTACCCTGCTGGGCCTGCT
GGCGGGCGTGCTGCTGCCCGGCAAGGGCCGTGTCGAGGTGGCCGGGCACGCGCTGCAGGC
GATGCGCGGTGCCGCGCGGGACCGCTTCCGCGCCGACCACCTGGGCGTGATCTTCCAGCA
GTTCAACCTGCTGCCGTTTCTCAGCGTGCGCGACAACATCGCGCTGGGCCTGCGCTTCTC
GCGCCTGCGCAGCGCGCGCATCAGCGGCCCGCTGGATGCCGAGATCGCCCGCCTGCTGCA
GGCCCTGCAGCTCAACCCTGAGCTTATGCAGCGGCCGGCGGGTACGCTCAGTGTTGGCCA
GCAACAACGCGTGGCGGCAGCACGCGCCCTGATCGGTCGTCCGGCATTGCTGCTGGCCGA
TGAGCCCACCTCGGCGCTTGACCGTGAAGCGGCAACCGCGTTCCTGCAGTTGATGTCCGC
GCAGTGCCAGGCGGCCGGCGCCACGGTGCTGGTGGTCAGCCATGACGACAGCCTGCAGCC
GTTGTTCGACCGCGCCATTTCACTGTCCGAGATCAACCAGGCAGGTGCCGGCCATGCTTG
AGCTAGCCTGGGCCAGCCTGCGCAGCCGCGCGTTGAGTGTCGGCCTGACCGTGCTGGTCA
TCACCCTCAGCGTGGTGCTGCTGCTGGGCGTCGAGCGTGTGCGCACGCAGGCGCACGAGG
GGTTCGCCAGCACCGTATCGGGCACCGACCTGATCGTCGGTGCGCGCTCGGGACCGGTGA
ACCTGCTGCTGTACTCGGTGTTCCATATCGGCGACCCGACCAACAACGTGTCCTGGCAGT
CCTACCAGGAGCTGTCCGCCTTGCCGCAGGTGAAGTGGTCGGTGCCACTGTCGCTGGGCG
ATTCCTGGCGCGGCTACCGTGTAGTGGGTACCACTGGCGGCTACTTTGAACACTATCGCT
ATGGTTCCGGTCACGAGCTGGCCTTTGCACAGGGGCGGCCCTTCGATGATCTGTATGACG
CGGTGATCGGCGCAGAAGTGGCACGCGCGCAGAAGGTCGGCCTCGGCGATGAGATCGTGC
TGGCACACGGCACCGGCGCGGTCACCCTGGCCACGCATGCCGACAAGCCGTTCCGTATTG
CCGGCATCCTGCAGCGCACCGGCACGCCGGTGGATTCGTCGCTGCTGGTCTCGCTGCCGG
CCATCGAGGCGATCCATGTTGACTGGCGATCGGGCGTGCAGCTGCGCAGCCAGCGCGTCA
GCGCCGAGCAGGCGCGCCACCTGGACCTGACACCGACCAGCATCACCGCCTTCATGCTCG
GCCTCAACTCGCGCATCGCCACGTTCTCGGTACAGCGCAGGATCAACGAGTATCCGGATG
AGGCGATGCTGGCGATCCTGCCCGGCGTGACCCTGCAGCAGCTGTGGCAGTCGCTGGGCA
CCGCCGAGCGCGCACTGCAGCTGATCAGCGCGATGGTGGTGGCACTCGGCATGGTCTCGC
TGGTGGCGCTGCTGGTCTCGACCCTGCAGGAGCGGCGGCGCGAGATGGCGATCCTGCGTG
CCACCGGGGCACGGCCGGGTTACATCGCCGGCCTGCTGGTGGTGGAGGCGGTGGCGACCA
GCGCGGCGGCCTGCGTGCTGGCGCTGGTGCTTCTGGTGGCCGCCAGCGTTGCCGGGCGCG
GCTGGGCCCTGGCCACCTTCGGTCTGTCGATCACCCATGTCTGGCCGGACGGCCGCGAGC
TGGCCTGGGTGGCAGGCGTGCTGGCGATCAGTGCGGTGGCTGGGCTGGTCCCGGCGTTGC
TCGCTTACCGGCGCACCTTGGCCGATGGCCTTTCACCGGGAGGCTGAGCATGCGCTGGAT
GCTGTCGCTGCCGATGGTACTGGCCCTGGTTGCCTGCGAGCGGCCGGTGGATACCGGTGT
GCAGGCCCTGCCACCCGCGCCGGTTGTCGACCGCGCTGACGCTGCGGATGCGGCAGAGCA
GGAGCTGGACTGGCTGCAGATGATGCCCAAGGACGAGCTGGCCGCGCTGGAACGCGGCGA
GGGCCCGGAAGTCGAACACAACGGCAACCGGCGCATGCCGCAGTTCGGCACCTTCCGCAC
CGTGGACACGGTGCTGCAGCGGCCGGTGCGCCTGCCGGGCTACGTGGTACCACTGGCCAA
CGCGCAGGACGGGCGGCTGACCGAATTCCTGTTCGTGCCGTACTACGGCGCCTGCATCCA
TGTGCCACCACCGCGGCCGAACCAGATCGTGCACGTGGTGCTGCCGCGCCCGATCGACAT
GCCTGACATGTATTCGCCGTTCTTCCTGGCCGGCACCTTGCATGCCGAACGCTTGGACGA
CGATCTGGCCGGTTCGGCCTACACCATGCGTGACGCGCAGCTGAGGCCGTATGAACCGTA
GTCACCTGTTGCTGGCGTTGGGATGCCTGTGGTTGGCGGGCTGCACGGCGCCTGGCGGCC
ATGCGGTGGGGGTCACGCCGGAGGACAAACCGGCGCCCTCCGCCACGGGCGAAGCCCCCA
TCGCCCGTTGGGACGCGTTGCGGCCCGACGAAGTGACCTACCAGCGACCGCCGCCGCAGA
TCGGCCTGTCACGCAATGGGATGGAGGGTGTGGGTGGCCTGATTGACGACACCGGCTCCG
GCACGCCACCGGGGCAGGAAATCGACCATTCCAGCCCGGATCGCGCCAAGCAGTTCGGCT
CTTCGCGCGTGGTCGATGCTGTTGATGGTCGCGCGGTGGATCTGGATGGCTACGTGGTAC
CGCTCGGTACCAACGATGCAGGATTGGTGGATGAACTGCTGTTCGTGCCGTTCTACGGCG
CCTGCATCCATGTGCCACCACCGCCGCCCAACCAGATCATCCATGTGACCCTGGCGACAC
CGATCGCACTGGGCGATCTGTGGGATCCGTACCGCCTTGTCGGCCGCCTGCAGGTGAAGC
GCTTCGACGCGGACATCGCCAGCGCGTCCTACGATGCCGCGGCAGCCACGCTGACGGTAA
TCCGCAACTGATGCGCAGGCGATGGATCATGGCTGCCGGGGTGCTGCTGGGCGGGGTGGT
GCTGCTGGTGTGGTGGCAGCGGCAGCGCGCACCCACCGCGCCGCCGGCGGTTGCGTTTCC
AGCACCGGCGTCCGATGCCAGCCAGCGCATCGAACAGCGCCTGGGTGACGATCACGCGTT
CCGCAACGACGTATTGTTCCTGCTCGCGGCAACATTGCGCGACCGCTGCCAGCCCGCGCA
GGCGGGCCTGCTGGCGCGCATGGCCAATCGTGCGTCGCTGCCGGTGCTGGCGGCGGTGAG
TGCGGTGACCCAGCAGGATCCATCGCTGGACCGGCCGATCTACCAGTACATCCAGCACCG
CGCCGACGCGACGCAGTGCGGCCAGCCGCTGCAGATGCCGCAGGCCGGTGGGCGCAGCAT
GGCGGTGGACATCGAACAGTACGCGCGCACGTTCCCGGACAGCTACTTCGACCCGCAGCG
CAGCAGCGTGCCGCGGGATTTCGGTGGACTGCCACTGCAGCAGCGTGCCGGCAATGCCTG
CAACAGCGTGGTGTATTCGGTGCTGCCGCTGGGTGGCACCGACTGGCGGTGCAGCAGCCT
GCGCGCGAATGCCCGTGCGCGCGTGCGCGGGCTGTGCGAGGACGAACTGCGGCGCCAGCA
TGGTGACATTGGTGGCGAGCTGGACGCCGCCGTAGGGCAGGGGATGCAGGCGACGGTGGT
ATCGGCCATCGCCGCGCTGCCGGAAGACTGCCGGTGAGCGTCTACCAGTAGAGCCAGGCC
ACGCCTGGCTGGCGGTTCCGACGAGCAGGCTCGCCTCTACAAAAGCTGAATCGGCTGGCT
CTCAAGGTCATAACTATACAGGACATCCTGTATAGTTATCATCGTACTCCACCCCCATCA
GGTTCTCCCATGGCTTTGTCCCAGCCCTTGGCCGGTGCTCCGGCCCTGTCGCGTGCCCGT
CGCTGGGCACTGTTGTTCACCGTCGCCGCCGGCCTGCTGCTGGTCACGCTCGACAACTCC
GTGCTCTACACCGCGCTGCCGACGCTGACCGAGGAACTCTCGGCCAGTGCCGGCCAGGCG
CTGTGGATCATCAACGCCTATCCGCTGGTGATGGCCGGCCTGCTGCTGGGTGCGGGCACG
CTGGGCGACCGCATCGGCCATCGCCGCATGTTCCTGATCGGCCTGGTGGTGTTCGGCGTC
GCCTCGCTGGCAGCGGCGTTCGCCGACACCGCAGCGCAGCTGATTGCCGCACGCGCGTTC
CTGGCGATCGGCGCGGCCGCGATGATGCCGGCCACGCTGGCGCTGATCGGCCTGAGCTTC
CACGAAGAGCGCGAACGCAACATCGCCATCGCGATCTGGGGTTCGGTGGCCATCGTCGGT
GCGGCGCTCGGCCCGATCATTGGCGGCTGGCTGCTGCAGCACTTCTGGTGGGGCTCGGTG
TTCCTGATCAACGTGCCGGTGGTGGTGGTCGCATTCGTGGCCACGCTGCTGCTGGCGCCG
GAAGGCCAGCGCGACACCTCGCGGCCGTGGGACCTGGTGTCCTCAGTTCTGGCATTGGCT
GCACTGTCCGGCCTGGTGCTGGCGATCAAGTCGCTGATCGCAACGCCGCCGTCGTATGCG
CTGGGCGCAGGCGCACTGCTGTTGGCCGTCATCAGCGGTGCGGCGTTCGCGCGCCGCCAG
CAGCAGCTGCCGTACCCGCTGCTGGACTTCGCGATCTTCCGCAACCCTGCGTTCCTGGCC
GGCACGCTGTCGGCGGTGTTCACCCTGTTCGCGATGGCCGGCCTGCAGCTGGTCACCACC
CAGCGCTTCCAGCTGGTGGCAGGCTTCACGCCGCTGCAGGCGGGCCTGCTGGTCTCGGTG
GCGGCGCTGGGCAGCCTGCCCAGCGCGCTGCTGGGCGGCAGCATCCTGCACAGGGTGGGC
CTGCGCCCGCTGATCTGTGGCGGCCTGGCCGCAGGTGCGCTGGGCGTCGGCGTGGTGGCG
TTCGGCTTCCCGCACGGCCTTGGTTGGGTGGTGGCTGGCATGGCCATCACCGGCTTCGGC
ATGGGTTCGGCCATCTCGGTGGCATCCACCGCCATCCTCAACAATGTGCCGGCACACCGC
GCAGGCATGGCCTCGTCGGTGGAAGAAGTGTCCTATGAGTTCGGTGGCCTGCTGGCGGTG
GCGATGCTGGGCAGCCTGAGCGCAGCGATGTACAGCGCGTTCCTGCCGGTCTCGGCAGAC
ATGCCCGCGCTTGCCCGCGAGGGTTTCACCCAGGCGCTGCATGCCGCGCGCGAGAGCGGG
CAGGGCGAGTGGTTCGCATTGACTGCGGCGGCGTATGACCGTGGCTACCAGATCGTGCTG
CTGGTGATCACGGCGGTGTTGGCGCTGGGCGCGACGATCCTGGCGCGCCTGCTGCGCGGC
CGCGTTGGCAGCCGCGAGGGTGCGGCCGATCGCGTAAAATGAAGCGATGAGAACCAGCAA
GCGCGACCGCATCCTCGACGCCGCCGTCAACGTGATCAATCGTGATGGCGTGCGAGCGGT
GACCTTCGAGTCGGTGGCGGCCGAGGCCAAGCTGACCCGCGGCGGCCTGCTGTACCACTT
CCCGTCGCGCGAGGCACTGCTGCGCGGCATCGACGAGCACCTGGTGCAGGCCTGGGAAAC
GTCGATGGAAACGCTGCTGGGCAAGCGCGCGGATGAAGCGACGGCACTGGAGCGTTACCA
GACCTTCGTGCGTGTCTCGGCGCAGAGTGCCACCCGTGCCGAACTGATGTTCATGCTGGA
ATCGGCCGACCCGGAGGCGGGCGAGCGTCCGTGGGGACCGGCGGTACGGCGCTGGGCACC
ATCCGCGCCGGAGGCTGGGAATGTCGATCCGACGACGCTCGACAATTTCGTGGCGCGCCT
GGCCGCCGATGGCCTGTGGATCTACGAGGCAATGTACGAAGGCCAGCTGGACGAAGGCGT
GCGCGCCCGTGTTGCCGAGCGCATCGCCGGGTTGTTGGCGAAGTCTGACGGAACGTCCAG
TTGAGCGGCCAGCCGGCGCGCAGACATCGCCCGTGGTAGAGCCGACCGCTGGTCGGCTGC
CCTTCGGTCAGGCCACGAAAATGCGCTTCGGTAGAGTCGACTGTCAGTCGACTGCTCTTC
AATCAGACAGCGAAAACCCGCGCTTCGCGCGATAGTCGACTGACAGTCGACTCTACCCCT
CGCGCGTCTGCCCAGCCTGGCCCCCAGCCGCTTGCGGAACGCCTTCGACAGCGAGAATGA
CGGAACGTCCAGTTGAGCGGCCAACCGGCGCGCAGACATGGCCCGTGGTAGAGCCGACCG
CTGGTCGGCTGCCCTTCGGTCAGGCCACGAAAATGCGCTTCGGTAGAGTCGACTGTCAGT
CGACTGCTCTTCAATCAGACAACGAAAATCCCGCGCTTCGCGCGACAGTCGACTCTACCC
CTCGCGCGTCTGCCCAGCCTGCGTGGCGCCCGCGGCCAGCCACGCCCTCGGCGATACTCC
CAGCCGCTTGCGGAACGCCTTCGACAGGGAGGCGGTATCGGCAAACCCCAGCTCGATCGC
CACTTGCTTGACCGCCACGCCTGCCCGCAGCTGCGCGCAGGCCAGGCTCAGCCGCCAGTC
CAGCAGATAAGCGGCCGGCGTCGCCTGCATCACCTCCTTGAACACGGCCGCGAACGCGCT
GCGCGACATTCCGGCAGTCGCAGCCATGCGCGGCAGCGTCCATTCGACCTGCGGCGCCTG
GTGCATCGCCACCAGCGTACGGGCCAGCCGCGCATCGGACAGCCCGCGCATCAGCCCATG
GCTGACGCCCGCCGCATCCGGGTGGTCCACCACCCAGCGCAGGATCTGGATCAGCGCCAC
CTCGAACAGGCGGTTGGTCAGCAGCCGGGAGCCGCAGCGCTGGCGATCGGCCTCGGCGAA
CAGCAGGTGCAGGGTGTCATCCAGTTCGCCGATCGCCGCCAGCGGCACCACCATCACCGG
TGGCAGCGACTGCACGATCGGATTGCGCGCGCCGCCATCGAAGTCCAGCGTGGCGCAGGT
GAAATCCGGGCCATCCAGCGGTGCGTTGAAGAACACATGGTGCAGCGGCTGCGGATACAG
CAGCAGGCTGGGTGTGTCGATCTTCAACCGGGGCAGCGCGATATCGCCCCCGGGATGACG
GACCTCCATTTCACCCTGGCGCAGGATGTGCAGGAAGGCACGACCGGGTTGCGGCTCGAA
GACGTGGCGCCCGCACAGCGGACCACTGTGGAACAGCGCGGCCTGCACCCGGAAGCGTTC
CAGCAGGGAGGAGAGGCGGTCGGGTGAGGAAGTGTCGGCGGACACGTTCATGGATGAATG
GACAACATGTGTGGTTTATTGCGCCTGATTCGTCCAGGAAGTCTACCTAGGATGAGCGGG
TCGTCCAATCCCGGGCGCTTTCCCAAGGAGATCCACCATGTCCCGTGTCCCCCTGATCGA
TGCCGCCAACGCCACCACCGACCGTCAGGCCCTGCTGGGCCAGGTCCACGCCGCCTTCGG
CGCCACCCCGGCCATGTTCCGTGCCGTGGCCAATTCGCCGGCCGCGCTGCAGAGCATGTG
GGGTGCGTTCGGCGCGCTGGGCGGCGGTCGCCTGTCGCCGCTGCTGGGCGAGCAGATCGC
CGTGGCCATTGCCAACCGCAATGCCTGCGAGTACTGCCTGGCCGCGCACACCGCGCTGGG
CCGCAAGGCCGGCGCCAGCGGCGAGCAGATGGCCGCTGCGCAGATCGGCCAGTCCAACGA
CCCGGCTACCGCCGCTGCACTGGACTTCGCGCTGAAGGTGGTCGAGCAACGAGCGCAGAT
TGCCGATGGCGATGTGCAGGCGTTGCGTGCGGCTGGCTTCGATGATGAGCAGATCGTTGA
GATCCTCGCCCACGTCGCGCTCAACCTGTTCACCAACTACGTCAACGTAGCATTCGACGT
CCCGGTGGACTTCCCGAAGGTCGCGCTGCGCTGAGACCTGGCCTGGCCCGGGTGGCAGCG
GTCGCCCGGGCCGGTCTGAATGGAGCCGACCGGGTAGAGTCGACTGTCAGTCGACTATCG
CGCGCAGCGCGGGGTTTTCGGGGAGGCTGAACGAAGAGCAGTCGATTGACAGTCGACTCT
ACAACGCAGCGTTCGACGTGCCGGTGGACTTCCCGAAGGTCGCGCTGCGCTGAAACCTGG
CCCGGCCCGGGTGGCAGTGGTCGCCCGGGCCGGTCTGAATTGAGCCGACGGGGTAGAGTC
GACTGTCAGTCGACTATCGCGCGCAGCGCGGGGTTTTCGGGGGGCTGAACGAAGAGCAGT
CGACTGACAGTCGACTCTACCCAGTCGAGGACTACCCAGTCGATGCTAAATGTCGTCTGC
CTGCAGCCGCTCGGGATGGGTATACACATTGAATCCGCTCTCCCGTGCGAACCCGACCAG
GCACAGGCCGGCGCTGCGGGCCAGGTCGATCGCCAGCGCGGTCGGCGCCGAAACCGCCGC
CAGCACGCTGGCTCCCGCACGCGCTGCCTTGCTCACCATTTCGTAGCTGGCGCGGCTGGA
AATCACCAGCAACCCACCGTCGATGGCGTGCTCGTTGTGATGCAGGGCGCCGATCAGCTT
GTCCAGTGCATTGTGGCGACCCACGTCCTCGCGTACCCAACCGATGCGCCCACTGGCGTC
GGCCCAGGCCGCGGCGTGGATCGAACCGCTTGCCGCATTCATCGGCTGGTGCTGCGCCAA
GGTCGCCACCGCCCGCTGCAGGGCGGTGGCGGAATAGCTGCGGCGTTCGCGGATCTGCGG
CAGCGGTCGCAGCACTTCTTCCAGCTGGCGCGTGCCGCACAGGCCGCAGCCACCACGGCC
GGGCAGCAGGCGCCCATTGGCGGGGTCCAGATCGGCACCGGGTGCATCCTCGGTCACGGT
CATCTGCAGCTCGATGCCTTCCAGTTGCGGTCGTACCTCGATGGCCAGCAGTTGGGCAGG
CGTAGCGATCAATCCCTCGCTGAGCGAGAAGCCCAGCGCAAAGTCCTCCAGGTCGCAGGG
CGTGGCCATCATCACCGCGAATGCGGCGCCGTTGTAACGCAGCGCCACCGGCACTTCCTC
GGCCACCACGTCGACCTGCGGCTGATGCCCCTCGCTGCGCCAGCGCTGCAACGGGCGCTG
GGCCGTGCCGGCAGGCGGGGTGTGCGGTGGGGTCGAATCAGGCATGCAGCGCGTCCGGAC
AAGGGAGATACGCAGGTGGTGGACCACCCACGCCATCGAGAATAGCGCAGTGGCCATGCG
CTGACGCAGGTGTAACCGTTGTCATGGCAGGCTGCGCTGAAAACAGCGCGCACCCACTGG
CGAAGCCGTGCAGGCCGTGTTTGACTGTGGGGCTGGCTGTGCGTCCGAAAGCGCCGCCGG
ACCGCGTTGTGCCCATTGTTGCCGCGTTCCTCCCGTCAGGTTCCCGAACATGTCCGAGCA
GAAGCCGCCGCGTTACAAGCCCTACAACCAGCCCGCCGGTGGTTGGGGTGCCGCCGGAGC
CACCGCCAAGGTGTTGCTGCAGCAGAGTGTGATCGGCAAGGGGTCGAAGGCGTTGCTGGC
GATGAACCAGCCCGGTGGCTTCAAGTGCCCCAGCTGCGCGTTCCCCGATGCCGACGAACG
CAAGAAGCTGGAGTTCTGCGAGAACGGCGCGAAGGCACTGGCCTGGGAAGCCACCCAGTT
CCGTGCCGGTCGTGAGCTGTTCGCCCGGCATACCGTTACCGAGCTGATGGCGCAGACCGA
CTACTGGCTGGAGATGCAGGGCCGGTTGACCGAGCCGATGCGCTACGACGCGGCCACCGA
TCACTACGTGCCGTGCAGCTGGGACGATGCCTTCGCACTGATCGGCCGCCACCTGCAGGC
GCTGGACAGCCCGCACCAGGCCGAGTTCTATACCTCCGGACGCACGCCCAACGAAGCGGC
GTTCCTGTATTCGATCTTCGTGCGCGAGTTCGGCACCAATAATTTTCCGGACTGCTCGAA
CATGTGCCACGAGCCGACCAGCCGCGGCCTGCCGCCGGCCATCGGGGTGGGCAAGGGCAC
CATCGTGCTGCAGGATTTCGAGCACGCCGAGGCGATCTTCGTGATCGGCCAGAACACCGG
CACCAATTCACCGCGGATGATGAGCAACCTGGTCGAGGCGCGCAAACGCGGCATTCCGAT
CGTGGCGGTCAACCCGATGCCCGAGCGCGCGCTGATCCGCTTCGCCGAGCCGCAGGACAT
GGTGCAGATGGCCACGTTCGGTTCGACCGAGATCACCAGCGAGTTCGTGCACATCCGCAT
CGGCGGCGACCTGGCCCTGATCAAGGGCATGATGAAGGTGATGTTCGAGCGCGAGGCGCA
GGGTGAGCGTGTGCTCGACCATGCCTTCCTCGCCGAACACACGGTGGGCCTGGAGGCGCT
GCGCGAAGACGTGATGGCGCAGGACTGGGACCAGATCGTGCAGGTGTCCGGCATTTCGCA
GGCGCAGATCCGTCGCTGTGCGGAGATCGACATCCGCTCCAATGCCACCGTGATCTGCTA
CGGCATGGGGCTGACCCAGCACCAGTACGGCTCGCGCCTGCTGCAGCAGGTCGCCAACCT
GCTGTTGCTGCGTGGCAACTTCGGCAAGCCCGGTGCTGGCATCGGGCCGATCCGGGGCCA
TTCCAATGTGCAGGGCGACCGCACCGTCGGCATCGACGAGAAGCCCAAGCCGGCCTATCT
CGACCGCGTGCAGCAGGTGTTCGGCTTCGACCCGCCGCGTGAGCATGGCCACCATGTGGT
CGAATCCATCGAGGCGATGCTGGACGGCAGCGCCAGGGTGTTCATCGGCCTGGGTGGCAA
CTTCATTCATGCCGTGCCCGATACGCCGCGCGCGTACGAGGCAATGCGTGGGCTGGACCT
GACCGTGGGCATCGCCACCAAGCTCAACCGTGGGCACCTGGTTCATGGCCGCGATGCGCT
GATCCTGCCGGTGGTGGCGCGCTCGGAGCGCATCGTCACGCCGGCCGGCGAGCAGTTCGT
CACCATCGAAGACGCGATGTCCAATGTGACCGCCTCGCGCGGCGTGCTCGAACCGGTCAG
CGCCGATGTATTGCCCGAGGTCGAGATTGTCTGCCGCATGGCGCTGGCCACACTGCCCGA
CAGCAGGGTTGACTGGGCCGGCTGCATGCACGACTACGCACCCATCCGCGAGCTGATCGC
TGCGGTGTATCCGGAGATCTACACCGGCTTCAACGAGCGCATCCAGCAGCCACACGGTTT
CCATCTGGACATTCCGCCGCGCCGCCGGGTGTGGCCCACGCCGAATGGCAAGGCCAACAT
CCTGGTGATGCCTGGGCTGGACGTGGACGACCCCGTACATGACCCGGACATGCTGCGCTT
GGCCACCGTGCGCTCGCATGACCAGTACAACAGCACCATCTACAGCTACAACGACCGTTA
TCGGGGCGTGTACAACGATCGCATGGTGCTGTTCATGAACATCGAGGACCGGCTGGCACG
CGGGCTGGACAAGGAAGCGCTGGTCAGCCTGGAGACGATCAGCGGCGATGGTGTGCAGCG
GCGCGTCGAGGGCCTGACGGTGCTGGACTACCCGATGCCGCGCGGCGCGCTGGCCGGCTA
CTACCCCGAACTGAACCCGTTGTTGCCGCTGGACTACTACGATCGGGTCAGCGGTACCCC
AGCGGCCAAGTCGATCCCGGTGCGGATGAGTGCAATGGCGGCGGTCGCCTAGCAGTGGAT
GAATCCAGTCCTATGGGCCTTCGGCATGTGGGTTGGGTTCATCCAGAGCAAAGGAGCAAC
GGAAATAGTTGGCCGTATCCCGCCAAGCGCCAACGATCGGTTCCTGGATCTGGGCCAGCA
GTTCACGGGCCTTGACGGGATCATTGGCCTGGCAGGCGAAGTACGCGAATGATTGCAGGT
TCCATGGCGAGGGATAACGTGACAGCACGTCTTCGAAGCCGCGTTTCATGGTCGGCCAGT
TCACTTTCGAATCGGTGAACAAACGGTCCTCGTACTCCCGCTGCGAGGCGACCCAGTAGA
TACGGGCGTACAGCATGTATTGGTCCTGCGGTGGGGCCGCAGCCATGACCCTGCGTGCAT
AGGCTTCCAGGCCAGCCGGATCGCCGCCCCACTTCGGAGCGAAATAGCGCACGGCAGCAA
AGTAGAGCGGGAAGTAGCCCGGATAGCGCGCGATGCCTTCGTCATGCAATGCGAAGAAGC
GGTCTGCATCCCAACTCTGTTCGATCGCCCGGTGTTCCATCGACTCGTACCAGTACGGGT
CCGTGCTGGCGATGTCCTTGTATTTCAGCAGGTAGTCAACGGCCTGCTGCTGCAGCGCCT
TGAACGGTGCCCAGTCCTCTTCCTTCACCGTATTTGCATAGCCGGGGCCGCGGATGCTCC
AGCCTTGGCGGCTGAGCATCTCAGCCATGGCCAGGCGCGCCGACGGCGACCTGGGGTAGC
GCGAGATCCACGCCTGCACGAGCTTCTCGCGACCCTGCCAGTAGGCCGGATCACGGTTGC
TCATGCTGAAGGCATAGCCGATGCCTACGTAGTACGCCGAAAGCTTCCAGACACCACTGC
TGAAGTAGCGATCCGTATCCCGGAAACGACTGGCGAGTTGCTCCAGTCTGGCGAAATCCT
GCTTCTCCAGCAGTTGCTGTGCCTGCCGAGAGACTTCAGCGCGTTCGCTTGCTTCATCTT
CGCTTGGTTTTTCGGCGTGCGTGATGGTCGCGCACGACAACAGCAGCACCACAAGCAGTG
TTCGCATGAATCCATTCATGAGGGAAACTCCGTGTCGGGGACAGGGGCAGGGGCGTGGCA
ATGCAGGGTGGCACGATTGCCATCTCGCCATAGCAAGGGGCGTCGCGCAAGTCGGCCGCG
TGGTTGTCAAGCTGTCAGGGTCGTTGCCAGCCCACTGAGGGTGCCTGCATCGGCTATCAT
CGGCGTGTGAACCTGCCTGGCCTGCTGCTGCGATGGATGTTGCTTGTCGCCCTGGTGCTG
AATGCACCGGCGCTGGCACTCGCTGCGTCTTCGTACAGCGGATCGGCCAATCAGGATCAC
TGCGCTGCACCGCACGCGGCCGCGATGGCGGCAGCCGGCTGCTGCGATGATACGGCCCCG
GCGGCCTGCCAGAGTGGTGAGTGTGAATGCCCGCCCGCCTGCCTTGGCATGCTGGCCACG
TTGAGCGGAACGCCAGCCTCGCCGTGGCGCGAGGCGCCTGTAGCCGCCCGTTCCCAGCAA
CGCGCATCGCCGCCGATGCCGGACCCGTTGCGGCCCCCCATCGCGTGATTTCCTGCAGGC
CTCACGCGCCTGCCGTAGCTGCTCGACTTCTTCTCGACTCTGCCCGCGCCTTCGATGCGC
GGGCGGCGGGCTACGTTGCCCGCCTCTGCAAAGGAATCACTCAATGAACCGTACTCTCTC
CCTCGGCCTGCTGCTGGGCACTGTGTTGGCTACGACCGCCTGTGCACGTGCCGCCGAAGA
ATCCGCCGCCGCACCGGTCGCCAGCGCGGCACCGGTGACACCGATCCAGGCCAGCCCGGC
CAAGGTCGATCCGGCCTTGCCGGTGGCCATCGTGCACAAGACCGCCAGCTGCGGTTGCTG
TGGCATCTGGGTCGACCACCTGAAGGCCGCCGGCTTCCAGGTCGATGTGCGCGACACCGA
TGACATGAATCCAATCAAGGTCCGCCTGGGTGTGCCGGTCGGCAAGGCGTCCTGCCATAC
CGCCGAGATCGGCGGTTACGTGGTCGAGGGTCACATCCCGGCCGAGGACATCAAGCGCCT
GCTGGCCGAACGCCCGGCCGCGCGCGGGCTGGTGCTGCCCGGCATGCCGGCCGGTTCGCC
GGGCATGGAAATGCCGGACGGCTACGTGCAGCCGTACACCGTCGAGCTGGTGCGCACCGA
CGGCAGCACCGAGCCGTTTGCCCAGCACGGGCAAGGTGGCTGACAGCCAGTGGTGGTGCC
GGTCGGTCTGACCGGCACCTTTCCTCGCGGCCGACTTGCTCTTTCGACTTGCTCTTTACA
GAGTCGAGCCGTGCTCGACTGCTCTGCGGCTCCGTCGAGCAAGCTCGACGCTTCGGAATC
AGCGGGTCCCGGCCGTTTCCCTGGCCAACTGCGCGTCGAACTTCTTCTCGGCCGCATCCG
CGTAGGCGTTGCAGGTCAGTGCCTCGGCGCTGGCCTTGCTGCCGACGGCGTAGTTCCAGT
TGCTGGCGCCCGGATGCGGGGTGAGCAGCAGATCGCAGGGCAGCGCCCGTACCGTTGCGA
AGCTGCGCTTGTAGTCCTCGATCAGGCGCGGATAACGGGGATTGCCCTTCAGCTGGTAAC
CCGGTGCACTCAGGCTGTCGGCGTAGGCGATGCGCACCGGCTTCCCATCGCGGGTGTCGG
TCCAGGTCCAGGCGGTGCTGCCCGGGGTGTGCCCCGGCATGAAGTGCGCGGTGAATGCGA
TGCCGCCCACCGTGACCACTTCGCCGTCCATGATGATGCGGTCGGCGCTGGCCGGCGGAT
AGGTGATGCCGTCGCCAAAGTGCAGGTCGTTGCTGCCGCCGCGCGCCAGCAGCACCGCCG
TTTCTGCATTGGCCGCCACATGCGCGCCGGTGCGACGCTTGAGCTCGGCGACCGGGCCGG
CGTGGTCGGCATGCGCATGGCTGAGCAGGATCAATCGCAGGTCCTGCGGGGCCACGCCGC
GCAGCTTCATGTTGTCCAGCAGGTGACCGGCCATCTGTGGCATGCCGCCATCCAGCAGTA
CTGCGCCCTCGGCGGTCTGCACCAGCAGCGCGGTCAGGTCCTCGGTGCCGATCTGCCAGG
TGTGGTCGGCAACCTGCAGCGGCGCCATCGGCTGCAGCCAGGACGCATCCACGGTATAGG
CCCGCAGTTGTGGCAGCGGTGCCTCGGCGGCGCTGGCGTGGGCGGCCGGAAGAGCGACGG
CCAGGGCGAAGGCGAGCAGGGTAAAACGCATGATCCACGTCCGCTTGAAGGAGGCCCAGA
AACTAGCATGGGCCTCCTTCATCGCGTCTCGCATAGATTTCATGGCTCCCATAAGGACGC
CATGGATCAGTACCGGTACTGCCATCCCAGCGTCAGCACCCGGCCGCGGCCGGAGAAATA
GCTCGGGTTCGACGGCGTGGTCTGCGAGTAGTAGCTGATGTACTGCCTGTCCGCCAGGTT
CTGCACGCCCAGCGTGAAGGCATGCTTGTCCAGCGTATAGCGCGCGACCAGATCCACGGT
GGTGTAACCCTTGAACTCGGCCACCCGCGCGCCACGCAGGTCGAAGTCGCGGTCGAAGGC
ATGACTGGCCTGCAGGCGGGTGCTCAGCTGCGGCGTCCAGCTCTGTTCCCAGAACGCAGT
CAGCCGGTTCGGCGCGATGTTCACACCAGCCAGGTCGCTGTCGAGGCGACCGTCGACGTC
GGCGTCGTAGCGGCCGTTGGCGCGTGCGTAGCCGAGGCCGAGGCGGCTGTCGCCCAGCCG
CAGGCGCAGGTTGCTTTCAAAGCCTTCCACGCGGGTGGCCTGGCGCTGTACCGCATAGGC
ATCGATGCCCGGATCGTAGATCAGTACCGAGCCGAGCCTGGATTCGGAGGTGTAGTAGGC
AATGTCACCGCTGAAGCGGCCATCGTCGTACTCCAGTCCGATCTCGCGGTTGTCCGACAC
CACCGGTGACAGGTCGATGAGGCTGTCCACGCGCTGGCCGTCGCGGTTGATCGCGCGCAG
CACGCGGCCGACGTCGGCCACGGTGTAGCCTTCCGAGTACGAGGCATAGGCGTTGAGGCG
ATCGTTGATGTACCAGACCGCGCCGAAGTTGGGCAGGGTCTCGCTCATGGTCGGCTTGCC
ACCGGCCACCTTGCGTGCGCCGTAACGGGGCAGGGTGGTGTAGTCGCCTACTTCCAGCTC
GCCCTTTTCGTAGCGCAGGCCGCCGGACAGCATCAGGTGATCGGTCGGCCACCAGTGCAG
CTGCAGCAGCGGTGACAGGCTCTGGTAGGTGGTCTGCGGCACCCAGTTCATGCCACTGGC
CAGCAGCACCTGGTGGGTGCGGTCGCGCAGGCCGTCCAGGCCCAGGGTCACGTCCAGCGA
GGTGTCGGCGATGCGGCTCCAGCTCTGGGTCAGCTTGAAGCCGCGCTTGTCCGATTCGTT
CTGGGTCTGGTCCCAGGCGGCATTGGCGCCGGTGTTGCCCCAAGGATCCCATTGGCTGGC
ACCGTAGCGGCCTTCGAAATCGACCGCGAAGGCCTGCGCCTGGAAACGGCCGCCGAGCAG
GTCGGCGGCGCTGTAGTCCACCGTCAGCGAACGCGAGCGGTTCATCGGCGGATCGAGCGG
CGTATCGCCCGGGACCGAAATGGTCGGGCGACCGGTCCGGTAGTCACCGTTGATGGCCAG
GTAGTTGTCCAGCCCGCGCAGTTCATAGCGGTTGGCCATGACCTGCAGGCGGTGGCCGTC
GGCAATGTTCCAGCCCAGCTTGGCGAATACGTTCGATGAGGTCGAGTCCATCAGCTCGCC
CTGCGCGTTGGTGCCGATCGATCGGCCCTCGCCGTCGTGGTACAGGCCCTGCTTCTCATA
GGCCAGGCCGGCGACCAGGTCGAACTGCTCGCCGCGCACGCCCACCAGGGCCGAGCCGCG
CTGGCCATTGTCGTCGTGGCGGCTGGGCAGGGCAGCGCTGTAGCTGACGCTGGTGTCGAG
CAGGAACGCGCCCGGCTCACTGGGCGCACTGCGGGTGATGATGTTGACGATGCCGCCGGT
ACCGCCGATGCCCTGCAGCGCGTTGGCACCGTGGATGACCTCGATGCGTTCGATCATCGC
CGGGTCGATGGTGTGCGAATCACGCGAGCCATCTCGCAGTGGCGTGGACTGCGGCACGCC
GTCGACCATGTACAGGATGCCGCGGCCGCGCATGGTTTCGCCGTAGTTGGACATCTTCTC
GCGCGCCGGGGCAAACGCCGGGATCTGCGACGACAGCACCCGCGACACATCCGAGCCCAA
TGCCAGCTGCTGGGCGATGTCCTCGCGGGTCAGCACCGTGATGGTATTGGGCATGGCGGT
CTCGCCCTGCGGCATGCGCGCGGTCGAGGCCGAGACCGTGACGCGGGCCAGCGACGTCGT
CGAGGCGGATGACGGCGCCGATGATGCGGCCCGGGCCGGGATGCGCGGCTTCGCCGGCGC
TGGCGCGGCACTCACCACGAACACCCCTGGCGAACGTTCCTGCATCGCCAGGCCTTGGCC
TGCCAGCAGCCGCTGCAGGGCCTCACGCGGGGTGTAGCGGCCATCAACAGCCGGGGCGCT
GCGGCCGCTCACGCTGTCGGCGGCGAACAGCAGCTGGATGCCACTCTGCCGCGCCAGCGC
AGTGAGCGAGGCCTGCAACGGGCCGGCCGGCAGGTGCAGCTCGACGGGCGCGGATGCAGC
GGTCTGCGCCGTGGCGGGCAGGGCCGCACAGAGGCAGGCAGCGAGCAGGGTGGGGGCCAG
CCGGCGCAGGGCGGCTGGCGGAACAGGGCGGGTCATGCGGGGGTCCTTCGGAAGGGTTCA
AGCACTTGCCGGATGGGACGGCGCGCAACCCACCCTCGGTGTGGCATTCAATCGCGGGCG
CGCAGATGCAGGCTGCCATCGGAAGCGGTGTGCACCTGTACCGGCAGGATCTCGGGCAGC
AGCGCGAGTACAGTCTCGGCGCGGTCGGCATCGAAGACGCCTGACACCTGCAGCGGCCCC
AGTACCGGGTCGTCCAGCACGATGGGACGGTCGTGATAGCGCTGCAGGATGCGCAGCACC
TCGGCCAACGGCATGCGGTCGAATTGCAGCCGTCCACGGGTCCAGTCGGCTCGATCCGGG
TCCACCGCTTCCGGCGGAGACAACGATCCTGGCTGGGCCAGCACGCGCTGCCCCGGCTTC
AGGCGCTGCTCTGCGCCCCCGCCATCCACACGCACGCCCACCTCGCCGCGCCACAGGGTT
ACCTCGCTGAGGCTACCCTGCCGGTCAACGTCGAACACCGTGCCATAGTTGCGCACATGC
ACCGCCCCGGCCTCGACCTCGAACGGGCGCCAGGTCGAGTGCTGCACCTGGAAACGGGCC
TGGCCCTGCACCAGCACCACCTGCCGCGAGCGGATGTGCCTGCGAACCTGCAGATGGGTA
CCGGCGTCGAGCAGCAGATGGCTGCCATCGGGCAGGCGGATGCCGCGGCGTTCGCCCACC
GCGCTCCGATAGTCGTGCACCTGCCATGCCGGGTCGGCAATGAACACGCCCGTGGCCGTG
ATCAGCAGCAGCGGCAGGACGATCTTCGCCGCACGCCCACCGCGACGACGCTGCAACGCA
TCCGCGCTGGGCATGGGGAAGCGTTCCTTCAGGGCATCGCGATGCTGGTCCAGCACCTGG
TCGATGGTTGCGGGTTGGACCGGCGGTTGCGGTGGGGACGGCGGCGGTTGTGGGCTCATC
GCAGGCCAGCCGACCGTTGGCAATCGGCCATGGCCAGGCGCAGGTGGCGCTCCACCGCCT
TCTGGCCGATACCCATGCGGCGGGCAACCTCAGCCTGTGGCAGTTCGTGGATCTTGTGCA
GGATGAAGACCTGCTGGCGGCGGCAGGGCATGCGTTCGATGGTGGCGCCCAGTCGTTGCA
GTGCCTGCTGTCCCTGCGCCTGCTGCTCAGGCCCGGGGCGCGGGCAGGCGTCATCGGGCA
GCTCGGCACGCGCTTCCACCCAGTGCCGGCGCAGATCCTCGGCGCGGCAGCGATCCACCG
CCGTATCGTGCGCGATCCGCCGCAGCAGCGCGATGGGTTGCCGTGCATCGTAGGCGGCCG
GGCGTTCCAGCAGGCGCACGCAGACATCGTGCACCACCTCACGAGCCAACCCCGGCGAGC
GGAAACGGCGGCGCAGGTACTCCACCAGTTCCTCGTAATGGCGCACCAGCGAGGACATCA
GCGGCAGCGCGGGAGGGGGTGGGGAAGGCAGCTGGGACATCCGGACCGGAAGCAAGGGCA
AGGGGCGCGCGCGGGGGAGGGCATCCCTGCGCGATGACGCAATACTAATGGGAACCGTTC
GCGTTTGCCATGTGGGGCGCGGGTCGGGGATTGTTCGTCGGAACTGGAAAGTGAAACCAC
GATCATCGTCTGGAGCGCAGAATCGGCCGCGGCTAGCCTGCAAGCAGGCTCAAGGAGATG
GACCATGCACGTGCTTCTGGTGATGGTGGGTGGGGTGTTGTTGTTGGGGGTATTCCTGCT
CTTCGGGCGGCTGTGGAGCGTAGGCCAGTCACAGCTGCCCACGGCGCTGCTCGCGTTCAT
CGCCACCTGGCTGCTGGTGACGCTGGCCAACATGTGGGTGGGCGTGAGCAAGGCCGGTTA
CGCCGTGCGGGAAGAACTGCCGATCCTGCTGCTGGTGTTCGCGCTGCCGGCCCTGCTGGC
TGGACTGCTGTACTGGCGCCTGGCGCGCTGAAGGACGGCCATGAGCACACGACTGAGACC
GCCTGCCCTGCGCCAGCGCGATGGCCACCACGCCCGCGTGACTTACGAAGAGCTGTTCTT
TGATCTGGTCTACGTCTTTGCGGTTACCCAGCTCAGCCACCATCTGCTGCATCACCTGGA
CCTGGTCGGGGTGATGCAGACGCTGGTGCTGTGGTTCGCGGTCTGGCTGGGCTGGCAGTA
CGCCTGCTGGGTCAGCAACTGGTTCGATCCCGAGGCGCCACGCATCCGCAGCCTGCTGTT
CGTCACCATGTTGCTGGCGCTGTTGATGTCCTCGTCCATTCCCGAGGCCTTCGCTGAACG
CGCCTGGGTCTTCGCGGGGGCGTACGCCACCATGCAGGTCGGGCGCACGGTGTTCGTGCT
GCTGGAGGTCGGTCGCAGGCATCCGTTGGCGCCCAATTTCCGACGCATGCTGGCGTGGGT
GAGCGTGTCGGCCTGCTTCTGGCTGGCGGGCGCCGCCGCCGAGGGCAATCTGCGTCTGGC
GTTGTGGGCGGTGGCGGTGGCCTGCGAATACATTTCGCCGATGTTCGGTTTCGCGTTTCC
TGGCCTGGGCCGGTCGCACACCCGCGAGTGGACCATCGAAGGCGGGCACCTGGCCGAGCG
TTGCCAGCTGTTCGTCATCGTCGCACTCGGCGAGACGCTGCTGGCTACCGGTGGCGTGCT
CAGCGAGGTCGAGCAGTGGAGTGCTGCGGTGGTGTCTGCGGTGCTGGCCACCTTTGCCGG
CACCATCGCCATGTGGTGGTTGTATTTCGGCATCTCCAGCCGCGATGCCACCGCGGCGAT
CACCCATTCCGAGGACCCCGGGCGGATGGGGGCCAACTTCCACTACGTGCATGCGCTGCT
GATCGCCGGCATCATCGCCACCGCGGTCGGCAATGATCTGGTCATGGACCATCCTGGCGC
AGCGGTGACCCCGGTCTACGCCACGGTGCTGGTAGCGGGGCCGTTGATCTACCTGCTGGG
CAGTGCCCTCTACAAGCGCGTGGTCTATGGGCATGCGCCGCGCTCGCACCTGCTGGGTGC
GGTGGCGCTGCTGGTACTGGGCCTGATGCTGCCGCACATGCACCTGCTGGCCGCCGGGTG
GCTGACCAGCCTGGTGCTGCTGGGCGTGGGGCTGCTGGATACGCGGCTGAAGCGGCGCAC
CCGGCCGTTGCCGGGCTAGAACCCGCCGCCGGTCTTGAAGCCACCGCCACCGCTGATGCC
GCCGCCGCTGCGGAAGCTGCTGCCGCTGGAACCCGAACTGGAACTCGAGCGCGAACTGGA
ACTGGAACTGGAACTGGAACTTGAACGCGAGCTGGAACTGCTGGAACCGCTCAAAAGCAG
GTCGAACAGGCTGCCAGAGGAGTGGGTGGCGCTTCGGCTGCTGGTGGTGCTGAAGAAGGA
CGCGGCGACTGTGGCCGGTGCGGCGGCCCGGTAGCTTGGCGCCTCGTAGGCTTGGCGTTC
GCTGTCTGCTGCCGCCTGGTAGCTCCTGCGCGCAGCCTGCAGGCTGTCCAGGCGCTTCTT
CAGCACGGCCATTTCACGGGTGTGCTCAGCCACCATGCCGTCGATCTCGCCCAGGCGCAG
GCGACTGCCATGGATCCGTTCGAGCACGGCATCGTCCTCGCCGGAGGCGGTGGCGGCGAC
GCGGCGGTACAGGTCGTCCATGCTCTTGGCCGAAAGCGTGCGCGCCAGCGCGGTGAGCAG
GGTGCGGCCTTCGGCATCGGTCCAGCTGTGGAAGCCGTCGATCTGTGCCTGCTTGGCATC
CACGGTCTGCCGATGCAGCTGCTCGGCCAACAGCGCCTGCGCCAATGCGCCCTGTGCCGT
CTGCAGCTGCTGGCGCAGCGGGTCGCCACCGGCGTGGGCGAGGGCGGCATCGCGGGCCTG
CTGTACCGGCTGGCGGGCAGCCTCGACGTCGTCGCGGGCGCGTCCGGCATGTTCCTGCAG
ATAGGGCGGAAGTTCGACCAGCGTGGCGTACTCGCGACGGGCACGGTCGAAGCCGCACAG
TTCGGCCAGCCAGCCGTCGACGGTGCGCACCATCGGCCAGCCGCGGTAGGCCGTGCTGCC
GTAGTTGCGCCGGTGCAGGTACATGAAGATCGGGTCGGCCTGGTAGGCGCCGGCCTTGGC
GTCATGCTCCGACTGCGCAGAGGTGGCCATGCGCTCGACCGTGTCGGCCCGCGCCACGGC
CAGCTGCAGGTCGTCCTGCAGCGCCCTGTAGGTGGGTTCCGCTTCCAGCGTGGTGTCCAC
CTGGTCCTGCAGGGCCTGCCAGCGTCCGCCGGCGGCGTCGCGTGCGGCAACGGCCTCCTG
CGACCGCTGCTGCAGCGACTGCTCGATGTCCAGCAGCGCCTGCAGCTCGCCTGCCAGCGC
CGCCGCTTTGCGATCACGGCGCTGCAGATCGGCGCTGGTCTGCTGCAGCAGGTCCCGGGC
CAGCATCGGCGGCGCATCGGTGGCAGCCTCGGCCTGCAGGCGGGCCAGCGCGTTGAAGTC
GTCGCGGACCCGCCCGTGCAGTGCTTCCTGTTCCTTGATCAGTTCCCGGCACTGGTCGCC
ACGCGCGGCCAATTGTGCCTGCGCCTGGCCGATATCGGTTGTGACATCGGCAATCGCGTC
GTTCAGATCTCTCATGTCAGTTCCTTACCCATCACCATTGGGTGATGTAGCCGCCGGTGG
TGGGCATGCGGAACCGAGGCGAAAGGCTGCCGCGCGGCTTGCTGCCGATCTGGTCGTCTT
CGATGATGCCGTTGTCCTGCTTGTCGGCGGCAACACGGTTGTAGGTGGCCTCGGGCACAC
GTACGGCAAACACAGAAACCCGTTCGTCCTTGCCGGTCTCCTCGTTGCGGATCGGCAGTT
CGGCAGCGTTGCCGGCCTCGTCCAGCGCTTCGGTCACCAGGTAGTAGTTGCGGCCACCAT
TGGCCTTTTCGTTGTAGCGCCAGACGCCGGTGCGTTCATCGTCACGGTTGACGATGCGGT
AGACCAGGGTCTGCGACAGCAGCCCCACCAGCTGGCTGACCTCGTCCACGGCCGGCCCGG
CTTCGGCCAGCGTCTCTATCCGGATCAGGCGGGCGGCCTGGTCCAGCGCACGCTCGAAGC
GCTTGCGGTCTTCGCCGGTGACGCCGGTGGCGAGGCCGTCGGTCTTGAGCTGGGCCAACC
GCTCGTTGAGCGCGGCCAGCTTGTCGGCGCTGCCGATCAGGTCCTTCAGGGTCGCTACCG
CCTGGCCGGCCGCGGCCATGTCGCCTGCGCGCAGTGCCACGTCGCCGCCGGTGTAGGCGC
GTGCGCGCACCTGCTCTGCATCCGGCGCGAGGCGAGCGGCCTTTGCAGCGGCGTTGGTGG
TGTCCAGCAGCTCGCTGGCCTCGATGGCCTGGCTGAGGGTATTCACCCGCTCGGTGAGCG
CGGGCAGGGTTTCCCTGGCCTGCACCAGCAGCTGCGCGGTTGCCAGCCGGTGCTGCTCAA
CCTGCGCGGCCGCCTGCGCGCCGGTGGCAGTGCCACCACTGCTGAGCCGGGTGAGCTTGT
CTTTGCGCACAAGAGTCGGCTGTGCGGCCAGTGCGGCGGGAACCTCGGCGAAGCGGCGCT
GTGCTTCGGCCAGCGCGGCCTGTGCGCCTTCGGTCAGCGGCTGCAGGCGCTCACCGCTGG
CGGTGGCACGTGGCAGCAACCCCTGCAGGACCTGTACCTGTGCGGCCAGCAGGGCGCGCG
CTGCAGCAGCCGCCTGTTGCAGCGCGGCCACCTTGTCGTTCAGCACCTGTACGTTCTTCT
GCACGTTGCTCTCGTGCACGAACGCGCCGAAGCTGCGCGCCATCGCCAGCAGAACACCGA
GCATCAGCAGCACCAGGGCCACGATCAGCGCCCACTTCAGCAGCCGGCTGCGATCGATCC
AGCGCCGCGCCAGCCACGCCTTCCAGCCACATGGCGCGACGTAGAGGTAACGCTGCTCAC
GCTGGGCCGCGATGCCGGCCTCGAGGATCTCGTCGGAGACCTCGATGCCCTGCGAGCGGT
ACAGCTCAAGCAGGCGCTGCTTCAGCGTTGCCTTGTCATGGCCGCTGTCGGCGAGCGCCT
TCATTTCGGCATTGCGGTAACGCAGCTGGTCGACCACATCCATGGTCAGCAGCGCATCCT
GCAGCTCGGCAGGGGCCATCGTCGCACTCACCTCAGCGCGACTCCGGGCTCGGCGGTGCC
TGCAGCAGGGCAGCGAAACGCTGTTTGCCCTGTTCGACGTACTCGGCGATCTCCGCCGAG
TCACGGGTGGCCTGGCCGCGCAGCTGCTCGATCTCCTGCAGCGAAGTCTCCTGGAAGCGC
ACCACTGCATCGACCAGCTTGCGCACCGAATCGACGCCGATGGTGGCGCCGTAGCCCGCC
TTCAGACCCTCGTGCAGCACGTCGTCGCCAATGTTGGCCACCGCTTCCAGGCCCTTGGAG
GTGCCCTCGGTCATCGCGTTGAGCGCCTGCGTGGACTCATGCAGCCCCATCTGCGTGGTG
AACGCCAGGTTCAAGGCGGTGAAGCTGGTTTCATTGGTGGAGAAGAACACCACCGAACGC
TCGTTGACGCGGCGCTTGACCTCGTGCGACTGGTGCACGCGCAGCATGATCGCCTCGGAC
GTGGCGTAGTTCACCTGCAGGTTCTCGGCCAGGTCCTTGGCCAGCTGGTAGCGTGACTCC
TCGGCCTGGTTGTTGCGCAGGGCCTCGTCGCGGGCCATGACCAGGCGGCCGGTGTCGGCG
GCATCGGCGGCCGGATCGGCCGATTCCACGCGCTGCTGCGCCTGCTTCAGCGCCTCGCGT
GCATCGGCCAGCGCCTGCTCCTGCAGCTTCAACAGTTCATGTGCCTGGATCTCGGCATCC
TTGATCGACAGGCGGAAGTCGCCGTACATCTCCAGCACGCGCGACTCGCGCTGCAGCTGC
TCGGCCGAATCGCGGCTGACCTCCAGGAACGTACGGCGGATCTTCTCGAACCGGCTCGGG
ATGTCACCGCGGGTGACCTTCATCCACAGGTTCTGCAGGCGCTCGCCCATGTCGATCTTG
CCGTCGCGGACCTGCTCGACCATGGTGCTGGCATCGTCACGGATGCTGTCGAAGGCGCGG
ATGATCTCGGTATAGCGGTCAGACACCTTGGCCGAGCTGATTTCATCACGCATTACGGCA
TTGAAATGGCCGGACTGCTGCAGCACGCGGGCAATGGCCACCACGCGACCCTGGTCGAGG
GTGGACAGCTGCGACACCAGCGCGATAGCCGGCGCGTTGTTGTCCTGGGGGGCGGCCAGG
CCCAGGCTGCGCAACGTGGCCATGGCGCGGTCGAGATACTTGATCGGCGCGGTAGCAGCC
GGCGTGGCAAGGAGGGTGTTCTCGGACATTTCGACGGCTCCGGTCAGGGCAAGCGATGAG
GAACCTGCTGCGTGGAACGGGCAGGTTGCTGCGAAACGAAGGGGAAGGGGAGCGGCAGCC
GTGCGGCGCACGGCAGGCTGGCCCGGTCAAGGACCGCGGGCCCGGTATGGGCAAGGGTGG
TGTCCTGTTCAAGCATGGCGCTTTCCCTGCAGATCGCCCCCTGGCGATTCCTGGCCCATT
GTAGCGGTGGTGATGGACAGGTGAAGCCCCACCGATGGCAGGGTGGAGTAGCGTTGGCGC
TCGCTCATCCGTTCCGGCCAGCGAGGGCTTCGTGCAGAACATACCGCAGTGGTTGATCTG
GGCTGGATTGTCTGCCGTGTTCGCAGCGCTGACCGCGCTGTTCGCCAAGGTTGGGGTCAA
GGGCGTCGACTCGGACCTGGCCATGGCGATCCGCACCCTGGTGGTGGCCGCGGTGATCCT
GCCGCTGGTGGTGATCACCGGCAAATGGTCCAATCCGTTGCTGCTGCCGGGCCGCACCCA
GCTGTTCCTGGTGCTGTCGGCATTGGCCACCGGCGCTTCGTGGCTGTTCTACTTCCGCGC
GCTGCAGAGTGGTGAGCTGGCCAAGGTCGCAGTGGTCGACAAATTCAGTGTGGTGCTGGT
GATCGTGCTGGCCTACCTGCTGCTGGGCGAACGTCCGACCCTGCGGGAGTGGAGCGGCAT
CGGCCTGGTTCTGGCCGGGGTGATCGTACTGGCGACGAAGAAGTAGCAGCGTTCAAACCC
ATCGACGAGGGAGAGCAGGATGCAGGGCGAAGCGCGCGGAACCTTTGAAGTGAACCTGCT
GCCGATCGGTGGCAACGACGGCCCGATCGGGGTGATGTCGATCGACAAGGTCTTCCATGG
TGACTTGCAGGGCAGCAGTGTCGGCCAGATGCTGGCCTTCCGCAGCCCGGTGCAGGGCTC
GGCCGGCTACGTGGCGATGGAGCGGGTGACGGCCACGCTGGCCGGGCGCCAGGGCGGGTT
CACCCTGCAGCACAACGGGTTGATGACCCGTGGCACGCCGCAGCTGAGCGTGGTGGTGGT
GCCGGATTCGGGCAGTGAAGGACTGCTCGGTCTGTGCGGCACACTGGAGATCATCATCAG
TGAAGGCCGCCACGATTACCGGTTGGTTTACGCGCTGCCGGAGCCGGAATAGGCTGCTTG
CGGGTTCAAGCGCTGCCCGTCTGCAGGCGGTCGTACATGCGTACCAGGTCAACCAGGGTG
CGCGCGCCCATCTTGCGCATCACCTGCGCGCGGCGCACCTTCACCGTGATCTCGCTGACC
CCGAGGTCGCTGGCAATCTGCTTGTTGAGCCGGCCGCGTACCACGCCATCGACCACCTCG
CGCTCGCCGGCATTGAGGGTGTCCCAGCGTAGCTGCAGCGCGCCGAGTGCCTCGCCGTCG
CGGCGGCGCTGGCGGTCGATCTCGATGCCCTTGTGGATGGCATCGAGCAGCTCCTGGTCA
CGGAAGGGCTTGGTCAGGAATTCGATGGCGCCATCCTTGATTGCGTTGACGCCCATGGCG
ATGTCGCCGTGGCCGGTGATGAACACCACCGGCAGCTGCAGGCCGTGGCTGCCCATCGTG
CGATGGAATTCGAGGCCGCTCTGGCCGGGCATGCGCACGTCCAGCACCAGGCACGCCGGC
GCGTCCTCCAGGTCGTGTTCGAGGAAGGCCTGGGTGGAGGCGAAGGCGCGCACCTGCAGG
CCCATCGAGGCCAGCAGGTCTTCCAGTGCGGCACGCACCGACGGATCGTCGTCGACCACG
TAGACGATGGGCGCTGGGTCGATGGCTGGGGCAGCGGGCTTACGCATGTTGAACGTCCGA
GGCGATGGGCAGGTCGAACACGAAGCAGGCACCGCCGCCTGCCGGTCGTTCGGCGCGGAT
CTGGCCGTCATTGGCTTCGATCATCGAACGGCTCAGGCTGAGGCCCAGTCCCAGCCCATG
TGACTTGGTGGTCCAGAACGCATCGAATACACGCTCGGGATGATCGGCGGGCAGGCCCAC
GCCCCGGTCGCGCACGCTGAGACTGACCTGCTGGCCGTCACGCCGGGTCAGTAGTGACAG
GCGACGGTCGGCTGCGGGTATGGCTTCCATTGCATCCACTGCATTGAGGATCAGGTTGCC
GATCACCTGCTGCACCTGCACGCGGTCGGCGTGTACCGGCGGCAGGTCGGCGTCCAGCAG
CAGCGCCACCGCCACGCCGTGCTGGTCCAGCTCGCTGCGCGACAGCGCCAGCATTTCCTC
CACCGCCTGATTCAGGTCGAAGGCGCGTCGTTCCGGTGCCGCGCCCTGGGTCAGGCCGCG
GATGCGGGCGATCACGTCACCGGCGCGGTGCGCGTCTGCCAGGATGCGGGCCACGGTCTG
CCGGGCCTTGTCCACGTTCGGCGGGTCCTGTGCGAGCCAGCGCTGGCAGGCTTCGGCGCT
GCTGGCGATGGCCGCCAGCGGCTGGTTCACTTCATGGGCGATGGAGGTGGTGAGCTCGCC
CACGGTGGAGGCGCGCGCCACCCGCAACAGGCGGCCCTGTGCTTCCTGCACGGCGGCCTT
GGCCGCTTCCATGTTCAGGGCGAGATAGGTGGTGATGCCGATCACCAGCATGCCGATCAC
CGAATTGACCAGGCCGATGCGGTAGGTGCCGAAGCGGGTCAGGAAGAAGCTCAGCCCGGT
GAGTGCGATGCAGGCGACGGCCAGGGTGATGAGCCCGCGCGCACCCAGCACGCGCGACGC
CGCGAGGATGACCGCTGCGTAGAAGCAGGCAGCGGCAACCGCGTAATCGGTGACGGTGTC
GATCAGGAAGATCGCCGCCATCACGACGATCAGGGCCAGCAGCACCAGCGGGCGGCGGGG
CGACAGCGATGGCATCGGGGAAGCTCCCTGGCGTGGGGGAAAAGGATAGCAAAGCCGGCA
TTGGTGGATGCCGACCTGGGCCGGCGTGCTCTCGTGCGGTGGGTGCCGACCGTTGGTCGG
CACAAACCAGAGCGATGCCTGGTAGTGCCGGCCGCTGGCCGGCAACTGCATGGTGTTGCC
GGAGTTCATGAGGTTGCCGGCCAGCGGCCGGCACTACCGCAGGGATGGACACGGTCTCTG
AAGGTTCTGTGCCGACCACCGGTCGGCACCCACCAAAGCGATGCACGGTGCGCCCGCGGA
TCATGAGGTTGCCGGCCAGCGGCCGGCACTACTCCTCCAGGCTGGCGTTCCAGAAGCCCT
GCAGCACACCGGGCGTGGTCGCCAGGGTGGCCAGCACGGCATCGAGCTCACCGGCATCCA
CGGTGGTGGCATACAGCACCGCTTCGATCTCCACGTCGCGCTCGCCGAACGGACGCTGGT
CCACCGCGCGCACCGGGTAGTGCGCCTGCTCAAGCAGCAGCAACAGCTGGTCCAGCACCT
CGGCCTGCTGCTCGCGTTGGCAGACCACGTTGATCGCATAGGTTGCCTCGCTGAACGCTT
CCGGCAGCGGCTGCCGCTGGATGCGGTTCACCACCGGCCGCAGCAGGGTATTGGCGGCCA
GCACGAACACCGCTGCCAACACCGCCTCCGGCAGCAGCTTGATACCGGCACAGGCACCCA
CCGCCGCCGATCCCCACAGGGTGGCGGCGGTGTTCAGGCCGGACACCTGGGCGCCGTCCT
TCATGATCGCGCCGGCGCCGAGGAAGCCGACGCCGGAGATCACATAGGCCACCACATGCA
GCGGTGATGGCGGGCCGCCGTACAGGTCATGGAAGCGCACGGCCAGATCGACGAACACCG
CCGCTCCCACCGCCACCAGCGTGTTGGTGCGCAGGCCCGCGGTGCGTTGCCGCAGCTGCC
GCTCCAGGCCGATGGCCGTGCCCAGCACGAACGCCACCGACAGGCTGATCAGCGAGCTGA
GCGTGGCGCCGGCGTTGAACGCCGGCAGGTTCGGATTGATGTCCATTGTGTTTCTCCCTG
GACAAGGCGGCGGGCGCTTACTGCCAGCCGTAGCGACGGATGTAGAACTTCTTCAGCGCG
GTGGTCAGCACCGCATAGCCGAACAGGATCGCCACCAGGAACGGCCAGTAGCCAGCCGGC
AGCGCCTGCAGCTTGAAGTAGCCGGCCAGTGGGCTCATCGGCAGGGCCACGCCGATTGCC
ATGATCAGGCCGGCCATCAGTAGCAGTGGCGGAGCGGCGATGCTCTGCAGGAACGGCACC
TTCGGCGTGCGGATCATGTGCACGATCAAGGTCTGGGTCAGCAGGCCGACCACGAACCAG
CCGGACTGGAACAGGCCCTGGTCGGCCGGCGTGCGTGCGTCGAACACGTACCACATCAGC
GCGAAACAGGTCAGGTCGAAGATCGAGCTGATCGCCCCGAAGAACACCATGAAGCGGCCG
ATGTCCGCCGGGTTCCACTTCAGTGGCTTGCGCACCAGCTCCTCGTCCACGTTGTCGAAC
GGGATGGCGATCTGCGAGATGTCGTACAGCAGGTTCTGCACCAGCAGCTGCAGCGGCAGC
ATCGGCAGGAACGGCAGGAAGGCCGAGGCCACCAGCACCGAGAACACGTTGCCGAAGTTG
GAGCTGGCAGTCATGCGGATGTACTTCAGCATGTTGTTGAACGTGCGCCGGCCCTGGATG
ACGCCTTCCTCCAGCACCATCAGGTTCTTTTCCAGCAGGATGATGTCGGCCGCCTCCTTG
GCGATGTCCACCGCACTGTCCACGCTGATGCCGATGTCGGCCGCGCGCAGCGCCGGTGCA
TCGTTGATGCCGTCGCCGAGGAAGCCGACCACCTTGCCCTGTGCGCGCAGCTCGCGCACC
AGCCGCTCCTTGTGCAGCGGCGTCAGCCGGGCAAACACGCGGTGGTGGTGCAGCGCCCGC
GACAGCGCGCCGTCGTCCATGCGCTCGATCTGCGGGCCGGTCAGGATGGTGTCCGCGTCC
AGCCCCACCTGTGCGCAGACACGGGCGGTCACCAGTTCGTTGTCGCCAGTGAAGACCTTG
ACCTCCACGCCATGTGCAGCCAGCGCCTGCAATGCCTGCGCGGCCGATTCCTTTGGCGGG
TCCAGGAAGGCCACGTAGCCGACCAGGGTCAGGCCGCACTCGTCGGCCTGCGTGTACACA
GTCTGGCTGGCGGCGGTCTCCTTCATCGCCACTGCCACCACGCGCAGGCCCTGTTCGTTC
AGTTCCTCGGTGGTCTGCCGCACGCGGGCCAGCCGGTGCTCGTCCAGTGGCATGTCCTGG
CCGTTCTCGCGCACGGTGCTGCACACCGCCAGCATTTCTTCCACTGCCCCCTTGCAGATC
AGCTCATGGTGGTCCTCGCGCTCGGAGACCACCACCGACATGCGGCGGCGCTCGAAGTCG
AATGGGATCTCATCCACCTTGTGGTAGTCCTGCGAGAGCCGCAGTGAACCCTGCAGCTCC
ACGTGCTCCAGCACCGCGCGATCCAGAAGGTTGATCAGCCCGGTCTGGAAGTGGCTGTTG
AGATAGGCGAATTTCAGCACGTCTTCCGAATCGTGGCCGAACACATCGGTGTGGCGCTCC
AGCGCGATCCTGTCCTGGGTGAGGGTGCCGGTCTTGTCGGTGCACAGCACTTCCATCGCG
CCGAAGTTCTGGATCGCATCCAGGCGCTTGACGATCACCTTGCGCCGCGACAGCAGCACC
GCGCCCTTGGCCAGGGTGGAGGTGACGATCATCGGCAGCATTTCCGGCGTCAGACCCACT
GCCACCGACAGTGCGAACAGGAACGCCTCGGTCCAGTCGGCCTTGGTCCAGCCGTTGATC
AGCAGCACGAACGGCACCATCACCAGCGCGAAGCGGATCAGCAGCCAGCTGACACTGTTG
ACGCCGGCCTGGAATGCGGTCGGCGCACGGTCGGTGGCGGTGCTGCGCTGGGCCAACGTG
CCGAAGTAGGTGCGGTTGCCGGTGGCCAGCACCACGGCGGTGGCCGTGCCGGACACCACA
TTGGTGCCCATGAACAGCAGGTTGTGCTGTTCCAGCAGGCCGGCCAGGCCGTCGCCCGGG
TGCGCGAACTTCTCTACCGGCAGCGATTCGCCGGTCATCGCGGCCTGGGCGACGAACAGG
TCCTTGGCGGTCAGCACGCGGCAATCGGCCGGAATCATGTCACCGGCCGACAGCACGATG
TGGTCACCGGGCACCAGCTCACGGATCGGCAGGTCCAGCAGGCGAGCCGGGCGACGGCTG
TGCAGGTGAGCGCCGAAGTACTGGTCGGCCACATCGGCGGCCTCGGTGCCCGGATTGCGG
CGCAGCACGCGCGCGGTGTTGCCGACCAGTGCCTTCAGCCGCTCAGCCGCACGGTTGGAG
CGGCCTTCCTGTACGAAGCGGATCAGCGTGGACAGCAGTACCATTGCACCGATCACCACG
GTGGCCTTGATGTCCTCGGTCAGCCAGGACACCGCGGCCAGCACGGTCAGCAGCAGGTTA
AACGGATTGCGGTAGCAATGCCACAGGTGCCGCCACCACGGCAGCGGCTTTTCGTGATCC
ACCTCGTTGGGGCCGAGCGTGACCAATCGCTCCTCGGCCTCATGCGGGCTGAGGCCGTCG
GCGTGCGATCCCAGCGTGGTCAGCAGCTCGGCTTCGTCCTGCTGGGCGAGGGTGACCAGG
CCGGTGGTGAGCGCGAACGGCGCGGCCTCGGCGCTGCCCGGGCCAAAGCCGGCTTCGGGC
ATCGCGCGGCGGCGGAACAGGTTGCCTGCGCGACGGCTGCGCAGGAAGGCATTGAACCAG
GCGTTGAGCAGGCTCATGGGACTCTCCTCGAATGTCAGAGCCGGCCGCGGCCGGAACACG
AACGGAACGGTTGGAACAGGTCAGGCGTGGCGCATCGCCAGCACCGCCGGCGACCACGGC
TGCATGTGCAGGCGCTGGCTGCCGCCGATGCATAGCGGTTTCATTGCATCGCGCAGGGGA
TAGGGCAGGTGGCGAAGCACGGTGATGCGCTCGCTGATCGGCAGCAGCGACAGCGCGTCG
GCCACCACGCGCGGCGAACCGAGCGACAGCGAACGGGCGAACATCACGGGGCCGTGTTGC
AACAGTTGGCTGCGCAGGCCGGCGACATCGCGCTCACTGATCAGGCGGCGCAGGGTGATG
TAGAGGATCTTGTAGGACATGGGGGCGATCTCCAGGCAAGCAGCGCCTGGCGGTCCCCCG
TCACTCAGGCAGGCAGGAACCGGCGGGCAGGCGCCAGGAACAGGCGGATTGCGTGCATCG
GGGGCGCGGTGCGCCCGGCAGGGTCGGGGTCCATCTGCGTCTCCATGAGGGGAGGGTGCC
TGCCAGGGTTGCCCTGGCCAGTGGCGCTATTGTCCGCCCCTGAATGGGGCTGGCCTAGAG
GCTCGTGGGTTAGCTGGGCTATACCTTGGTATAGCTGATGCCGCGATGAGGCTTCGAACA
TTCTGGGCCCCTTCCCACGGAACGCACGTAATGCGGCTCACTCATCAGTTTGAGCGAATG
GATGGCGCCGTCTGGGCTCTTGACGCTTTCGGCCCGACTCGAGGAAGGGGCCTTTGCATG
CAGCGTCCCGGTGCCCTTCGTTCCTGGCGGTCTACGTCACGGTTTGTGCGGAGCACGCAG
AGACGTTGCTCCGGGAAGCGTTGCTCTGGAAATAGACTGCCTTCCACCACACAGACACAG
GGCCATCAATGAAAACGTCGACCCAGCATCTTCCTGAGGGGATATCCCTGACGGTTCGCG
AGCCCGAAAACGGCCCATCAAGGCCCGTCATCATCTTGTGCCATGGATTCTGCGGCATCA
AGGAGCTGCTGCTTCCAGATTTTGCCGATGCCTTTGCGAAGGCGGGCTTTGTGGCCGTTA
CGTTCGACTATCGGGGTTTTGGAGACAGTGACGGTGAGCGAGGTCGGCTCGTGCCTGCGA
TGCAGATCGAGGACATCCGGTCTGTCATCAAGTGGGTTCGCGCACGCTCGGATGTGGACA
GTACGCGGATCGCGCTATGGGGAACGTCGCTGGGTGCAGGGCATGTCTTTGGCGCGGCTG
CGCAGGACGGCGGAATTCGCTGCGTGATCAGTCAGCTGGGCTTCGCGGACGGCGAGGAGG
TGGTGACCGGACACATGAGCGAAGTTGAGAAGGCAGCCTTCGTGGCCACGCTGGACAAAA
TGGCTGAAAGGCAAGCCACGACGGGCAAGGAAATGCTCGTAGGCATCACCAAGGTGCTGA
ACGATGCCGAATCGAAGGCATTTTTTGAAGAGAACAGGGAGAAGCATCCAAAGATGGACG
TCAAGATTCCATTCTTGACGGTCCGCGAGACCCTTAACTACAAGCCAGCCCTGGCGGCTG
CACGGGTTACCTGTCCAACGCTGGTGGTGATTGCCGGCCAGGATCGTGTGAATCCCCCTG
CGCAGGGGCGCGCCCTGTTCGATGCAGTCGCCGCAGACGAGAAGACGCTCTATCAAGAGC
CGGATGCGCGCCACTACGATGTCTACAGTGGCGAGTACTTCCAGAGAATCATCAAGATCC
AGATCGATTGGCTCAGGGCACAGCTCTAGACCTACGCCTCCGTCCGGAAGTGCAACCAGG
ACGGGGCGGGCGATTGCAGGTGGTCGCTCTTGTCAACGCGCCAGGACGCACCTGATAGGA
AGCCTCCCTGTGCTCCGTAATCAGTTGCCGGCAGTGACGCGGTCCGCGAAGGCGTCCGTG
GCCCGCACCAGCGCATCGACCGTGGCTGGCTCGTTGGCGCTGTGGCCGGAGGTCACCATC
TCCAGCCGCGCTTCCGGCCACGCCTTGGCCAGGTCCCACGCGCTGCGCGGCGGACAGATG
ATGTCGTAGCGCCCCTGCACGATCACGCCGGGCAGGTGGCGGATGCGATCGATGTTGCGC
AGCAGCTGGTCGGGTTCCAGAAAGATGCCGTTGCGGAAGTAGTGCGCTTCGATGCGGGCC
TTTGCCAGCGTGTCCAGCGGATCATCGGTGGATTGCGCATCCACATCGTGCTGCAGAGTG
GCCGCATTGTCTTCCCAGCCCAGCCAGGCCTGTGCGGCTTCGATGCGGGTCGCTTCATCC
GGGCCATCCATGCGCGTCCAGTAGGCCGCGATCATGTCGCCACGCTCGGCTTCCGGGATA
TAAGCCTCGTAGCGGTCCCAGCGCTCCGGGAAGATCCAGCGCGCACCGCCATCGGCCTCG
GCGAACCAGCGGTTCTCGATCTCACGGCCGAGGAACACGCCACGCACGATCAGGCCGGTG
GCGCGTTCGGGATGTGCCTGCGCGTAGGCCAGCGACAGCGTGGAGCCCCATGAGCCGCCA
TAGACCAGCCAGCGCTCGATGCCCAGGTGCTCACGCACCTTTTCGATGTCCGCCACCAGG
TCCTGCGTGGTGTTGTCGCGCAGCTCGCCGAACGGCGTGGAGCGGCCGCTGCCGCGCTGG
TCGATCAACACGATGCGGTAGCGCGCCGGGTCGAAGAAGCGCCGATGGGTCGGCGAGATA
CCGGCGCCCGGGCCACCGTGCAGGTACACCACCGGAATGCCCTCCGGCGTGCCGCACTCT
TCGATATGCAGCGTGTGCAGATCGCTCACCGGCAGGGTGAATTCGCGGTAGGGATCGATG
GCCGGGTACAGGGTGCGCATGACGGGTGTCTCACAAGCAGGGGCGGCCAGCATAGCGCCG
CCACCGGCGGCTTGCAGCAGCGGGCTCCTGCGCGGCGCTGGAAATGCGCTAGCCGATGCG
CATAAGCTTCCGCGATGCAAGCGACCACCACCGGGACGTCCACGTTCAACCTCACCCTCG
GCAGCGGCGCGCGCGAGCTGCTGAAGTGGATCGCGCTGCTGGCCATGACCGGCGACCACG
TGGCCAAGGTGGTCTTCGGGGGCTACGTGCCGGTGGTCAGCGAACTGGGGCGTATCGCCT
TCCCGCTGTTCGCGCTGGTGATGGCCTGCAACCTGGCCCAGCCGGGCGCCGACCTGCGCA
AATCGATGCGCCGGCTCGCGCTATGGGGACTGATCGCGCAGCCATTGCACGCACTTGCGT
TCGGTTCCTGGCTGCCGCTCAACATCCTGCTCACCTTCACCTTGGCGGTGGTGGCCGTGC
ATGCGCTTGCGAACAATCGGCCTGTGCTGCTGTTGCTGGCTGCCGGCGTGCTGCCGATGT
TCGTGGACTACCAGTGGGCCGGTGTTGGCGCCGTGCTGCTGGCCTGGATCGCGTTCCGGC
ATCGGGCGTGGTGGCTGTTGCTGGTTGGGCTTGCAGCGGTGTGCTGGGCCAACCACAACG
GCTGGGCACTGCTGGCCGTTCCGGTGGTCGTGCTGGCGACGCGGGTGCCGTGGCGACTGC
CGCGCTGGCGCTGGGTGTTCTATGGATACTACGTGGGGCATCTGGCGGTGCTGGCGGTGG
TGGCGCGAGTGCTTTCGTGATCAGTGCGTGCGTGGTCGTGCCTTGTGTCGGTAGATCCAC
GCCAGGCGTGGATGCGTTTGGCGGATCACCATGGAACCAGCCAGGCATGGCCTGGCTCTA
CAGTTTCCGGCAGATCCACGCCATGCGTGGATCCCGTTGACAGTTTGTCGCCCGGCTCAG
AAATCCATCGTCGCAGAGAGCAACACCGTCCTCGGTGCACCCAGCGCCAGGCTTGAAAGC
AACGGCATTCCCCAATACGCCTTATTGGTCACGTTGTTGACGGTGGCGCGCAGCGCAAGT
GGTCGCCCGGCCATTGTCGTGCTGTAGCGCGCACCCACATCGAACAACGTGCGCCCCGGC
ACCGACAGCCGGTTGTCGGCACTGATGTACTGCTTCGACATCGCCGTGGCATTGGCGGTC
AAGGTCAGGCCCTGCACGGTCGGCACATCCCATTCCAGGCCCAGCCTGGCCTGCCGCTGC
GCCACGGCGGTGGCAATGCGTCCTTCATTCACGCCGCCGGCCGTACGGGTCAGCTTCGGC
TGCACGTAGGCCACGCCGCCCAGCAGACGCACGCCGTCCAGTGACGCGCCGAAGAAGCCC
CATTCCACGCCCCGGTTACGCTGTTCGCCACCAAACGAGAAGATATTCGTGACCGGGTCG
GTGTAGCTGCTGGGCCGTTTGATCTCGTACACGCTGAAGGTGTGCGCGAAGCTGCCGAGG
TCCAGCTTCAGGCGCAGCTCCTTCTGCCTGGTGCGGAAGGGTGCGAACACATCGCCGGCG
TTGGCGGCGGTCATCGGTGCGGTGGCGCCCTGGCTGAGGCCTTCGATGTAGTTGGTGTAG
AGGGAGATCGTGTCGGTGGCTTTCACCAGCAGGGCCGCTGCCGGCGTGGTGGCGCTTTCG
TCGTAGCGTGAGGTGCGTGCACCACTGGCGACGTTGAAGGTCTCGCTGACCACCTGCTGG
CGGCGCACGCCCAGCGTCAACTGCACGCGGTCATCGGCGAAGGCGAGGGTGTCGGCGAAG
CCGAGGCTGTCCAGCGTCAACTCGGTATGCGAGATATGCGGCGCGACGAACGGCGCCGCC
GGGCCCCACACCGGGTTGTACAGATTGGTGGTCCAGTCCCAGCCCGGCACGCTGCGACGG
CCGTAGTCGTTCTGGGTGTGCTGGTAATGGGTCAGGTTGGCCGCCCACTGGTGGCCGACG
CTACCGGTGTGGAACGAACCGCGCAGGCCGGCATCTCCGGACTGCTTCTTGATGTCGAAG
GCGAGCTGGCCGATCACCGTGCTGAAGTCGCCGGCCGGGTTGAGGATCTGCGCGCTGATC
GAACCGTTGTAGCGGTAGTCGGTCTTGCTGGAGCCGTAGGCGAGGTAGGCCATCAGGCTA
TCGTTGATATCCAGTTCGCCGCGCAGCATCGCGCCCTTGTCCTGGCTGTCCACGTAGGCC
CAGTCCGGGTTGATCAGCGTATCGCCACGCGGCGGCCGCGGAATGGCCACGCCCGGTGCC
AGGCCGACGCCACGTGCCGGGCCGTCCACGCGATCGTCGGCGCTGTACAGATCGGCCGAC
AGCCGCGCACGTTCGCCGCGCCAGTCCAGTGCCAGCGAACCGAGCTGTACCTTCTTGCGC
TGCTTGCCGACCGCGCCATCACCATCACGGTAGGCACCGTTGAAGCGGATGCCGAACTGC
TTGTCGGCGCCCAGGCGGCGCCCCATATCCACATGGGTTCCGAACTGCGCATCGGAGGCG
AAGTTGGCGCTGACCCGCAGCAATGGCTGCTCGCCCGCGCGCTTGGGAACCAGGTTGACG
CTGCCGCCGACCGAACCACCCGGCGGCATGCCGTTGAGCAGCGCAGACGGGCCCTTCAGC
ACCTCGATGCGTTCGAACATTTCCGGCGAGGTGCGGTAGTACGGCGCCATGCCGCTGAGG
CCATTGAAGGTGGTGTCGCTGGTGTTGGAGGCGAAGCCACGGATCGCGTAGTTCTCGCTC
CAGGAACCGGTGACGCCGTTGCTGAACACCGTAGGGTCGGTGGCGGCGATGACGTCGGTC
AGGTCCTTGGCCTGGCGGTCGCGGATGAAGGACTCGGTGTAGCTGACCGTACTGAACGGC
GTGTCCATGAAGTCCTTGTCGCCGAGCAGGCCGACGCGGCTGCCAGCGGCCACTTGCCCG
CCTGCAAAGTCTGCAGTGACCCGGCGCTGGCCCTGCACCTGCACCGAGGGCAGGGTGGAC
GGTGCGGTGTCGGCCAGCGCGGTAAACGAGGCCAGCAGCCCCAGCGCGAGGGCGGACATC
CGGTAGCGCAGGTGCATGCCCGGCGGATGCATCAGGCCGGAGGATGCGGCGGCAGCACGA
TGCTGTGCAGAAGTGAAGTTGTAAACGGTCATGCCAGAGTCCTGTGAATCGCAGGCGCGA
GCGCGCCTGGCGCGCTGCCGACGGCAAGCACGGGGAGAGGGCGCAGCGCAGGGTTGTTGG
CTGGGTGGGGACCTGGCGGGAGGTGAGCCATGGGCTCGATTACGGGCAGCGTGCTGGATG
CATTCCGAATTAGTTGAGTAAATTAAACTAAATCAATCGAAGCGGACAAGAGGGTCCCTT
TACTGGCACCCTCAGCAGGGTATGGACGCGCACCGTAAGAGCAGGCACCGCATGAGCACG
CACCCCGATCCAACGGCGCCGACCCGTGGCCGCCCGCCCACCATCACCCCGGAGCGTCTG
GCCGACATCGGCATCCGCCTGGGCCTGCCCAACCTGACCATGGCCAACGTGGCCGCCGAA
CTGGCGGTGACCCAAGCAGCGCTGTACAAGCGCGTGGCCAACCTGGAGGCGTTGAAGCGC
CTGGTGGCGGAGGCGGTGTTCCAGCGCTGGCAGATTCCGCGCGCGTCGGTTGACGCACCG
GGTGGGTTGGAGGCTTACCTGATGGGGTTCGTGGAGTCACTGTGCGAAGTGGTGAAGGCG
CATCCCGGGCTGCCCCCATACCTGCTGCGGCGCACGGTGGCGACCGCGCCGATGCTGGAA
AAGATCGCCTCGCACCAGGCGCACGTGGCCGAGGTGTTCGGCCTGCCGGTGGACAAGGCG
CGCTGGCTGCTGGCCACGATCGCCTTCTACTGCATCGCCGGCGCCGACACCATCTACGCG
ATTGCGGACGATGAAGAAGGGCAGGTGATCACCGAGTTCAAGCAGGGCATGCGGGCGTTG
GTGATCGGTTCGCTGGAGGTCTCGCGGCTTCGGTAGATCCACGCCATGCGTGGATGATCG
TGGCCGTTCACCATGACGCCAGCCAGGCATGGCCTGGCTCTACTGGACGGATCGCGTAGT
GTCGAGAATACAATGCGGCCATGCCTGCCACGCCCACCCTTGATGATCTTCGCCGCTACG
CGGTGGGGCGCACCCTGTTCAAGCCGACGACGCTGCTGACCGCGATCCGGCGGCTGGGCT
TCGTGCAGGCCGACCCGATCCGGGCACCCGCTCGCGCGCAGGACCTGACCCTGCGCCACC
GGGTGAAGGACTACCGGGCAGGCGATCTTGAGCGGCGCTACACGCGTCTGCCGGTGGAAG
AGGATTGCCTGGTGAACTACGGCTTCCTGCCCCGTGAGCATCTGGCGCTGATGCACCCGC
GCGTGTCCAAGCGGGTGTGGGATGCCGAAACCCATCGCCGCGCAGCAGATGTACTGGCCT
TCGTGCGCGAGCGCGGCAGCGTGCACCCACGCGAGGTCGACCAGGCGTTCGCGCATGGGC
GGGTGACCAACTACTGGGGCGGCACCAGCAATGCAAGTACCCATCTGCTGGACGGCATGC
ACTACCGCGGCCTGCTGCGCGTGCAACGGCGCGACAGCGGTACGCGCATCTACGCGGTGG
CCGATCATGCCGAGCCCGATTCCAGCGAACAGGCGCAGATCGAACGTGCTGCCGCCCTGA
TCGATCTGGTGGTGCGCAAGTACGCACCGCTGCCTTCGGCCAGCCTGACCTATCTGGTGC
GCCTGCTGGGCAATGGCGCTCCGCACCTGGCCGAGCAGACCCGGCAGGCGTTGGCATTGG
CCAAGCAGCAGCTGGCCAGCTGCACGCTGGAGGGTACTACCTGGTACTGGCCGGCGGACG
AGAACCCGCGCTCGCGCCGGCATGCGCCGGACGAACAGGTGCGCCTGCTGGCGCCGTTCG
ACCCGGTGGTGTGGGACCGCCGCCGCTTCGAGCTGCTGTGGGGCTGGATCTACAAGTTCG
AGGCCTATACGCCTGCTCCGAAGCGCCAGTACGGGTACTACGCATTGCCGGTGCTGTGGC
ACGAGCAGGTGGTGGGCTGGGCCAACCTGAGCGTGCACGACGGTGAATTGGTGTCGAACG
TGGGCTATGCCGGCAGGTCGCTGGCCCGCGACAAGGTATTTCGTGGCGCGCTGGACGACG
AGCTGCAGCGCATGGCGGAGTTCCTGTAGCGCCGAGCGGCGCATGGGTACCCATCGCGCC
CGGTAGCCGCCAACCTTGGTTGGCGCGGGCTCCCGCCGGTGCCCACCAAGGTGGGCATCT
ACCGGTCAAGCGGCGTCCTTGTGGTCCGCATCGTCCATGCCGGGGCTGACTCGCCGGCCG
ATGTCCTTCAGCCGCGCGAGCTGATCCACCATCGACGGTGCATCATCCAGGCTGCCGACG
AACGTCCACAGATAGGTCATCACCGCATACACATGGCCCGGCGTCACACCGTCGGTGGTG
GCGAGACGGCCGATGGTGAGCGCGAACAGCACTGCTGCCGCTGCGCCAACGACCACGAAG
GCACCGGCTTCGCGATCGGAGAGCAGGATGCGCAGCCGCGACAGCGTGGTGTAGTGGCGA
CGCAGCACCGAGGGACTGACCCGGTCGACCAGGCGGATCTCATGCTCCAGCCGGTTGCTC
AGGCGTCCATGCAGCTGCTCGTTGCGGCGTGCGAACGATGGCAGCAGCAACAATGCACCC
AGCAGTGCGACCAGGCTTGCAGCGCCCACCAGCGGTTCGATCGCCAGCAGCATCGCTGCC
GCACCGAACATCGATGCCAGCGCGGTCGCGATGATCGGGACGTGCTTTTCAAAGAAGTCG
ACGAACTCGCGGGCCAGCACTACACGTGCCGCCGAGGTGGACGTTGCCTGGCCGAGGCGG
CGCTGCGCCTGCACCACGCTCACTGCCAGATCGGCATAGATGCGGGTGAAGGTGCGGGTA
TCGACCGCTCGGCGGGTTGCACCGACCAGCCAGAACAACAGCACCACGCCGGCATAGGAA
ACGGCATGGCCGATGTTGCCGCTGATGATCGCGTCCACTGCGAAGCCGGCGAACAACGGA
TAGGCCAGCAGCAGTGCGTTCTCCAGTGCGACCAGCGAGAACGTGCCGGTGAGCTGCCAG
GGGTAGGTGCGCAGGATGGCCTTCAGGGTGGCGGCCGCATTCTGCTGGCCGATGCTGCCG
GCGGCGGCCGCTGGATCATGGGGGTGTTTCATGGGATCCCTGGGTGGGTCGGGGGTAGAG
TCGACTGTTGGTCGACTGCTCTTTGCGAACTGCTGGAAGAACCCGCGCTTGCGCGCGCAA
GTCGCCTGACAGTCGACTCTACCCAGGCAGTTCCGGCATTTCGGGCTTTCCAGGGCAGCG
ATGGCCCTCAACGACGCGCGTGCACCGGCCAGCGGATCTCGAACGCGCTGCCGCCGCGCT
CGGTTGGGCGGCACTGCGCCGTTCCGTGATGGGCCACGGCAATCGCGCGCACCACCGCCA
GGCCAAGCCCGGAGCCACCACTCTGCCGCGAGCGCGACACATCGGTGCGCTGGAAGGCTT
CGAAAATGCTGTCGCGAAGGTCGTCCGGTACACCGGGGCCACCATCCTCAACCGTCACGG
TGCAATGGCCCTCCGCCAGCGACACGCGGACCTGCAACGGACAGGGAATGGCGTGGCGCC
GCGCATTTTCCAGCAGCGCCAGCACCGCCTGGCGGATGCGCGCCGGATCGCAGTCGGCCA
GTGAAGGCCGTGCCTCCAAGGTCACCGAGAAGCCACTCTCGGTCAGCGCCTCGGACATCG
CGTCCACCACTGCCGCCACCTGCACGCGGACATCGCTGCGCTGCAGGCGCAGATCCAGAT
GACCGCTCTCGGCCAGGCTGACCACGCGCAGGTCCTCGATGATGCGGGTCAGGCCCTCCA
GCTGGGTGAGCATGCTGTTGAACTGCTCCGGCCCGGGCTCGAACACGCCTTCGGCGATGC
CCTGCAGGCGGCCGCGCAGGATGGTCATCGGCGTGCGCAGTTCGTGTGCGATCGCCGCGT
TCCAGAACACCCGGTTCTCGGACATCCGGCTGAGCCGCTCGGCCATGGAGTTGAAGTCGC
TGACCAGTGTGGCGGCCTCGGTCATCGAGGTGTCGCCGCCGCGCGCACGCGCCTCAAGAT
CACCGCTGGCGACGCGACGCAGGCTTTCGGCCACCGAGTTCAACGGAGTGATGATGCGCC
GGGTCAGACGCGAGGCGATCAACGTGGCCAGTGCCACCACCACGGTGGCGGTCAGGCCGA
TCCACAGCCACTCCAGCCCTGACGGCATGATGGTCTCCGGCTCGTCATACCAGCGTGGAT
AGAACACCTCCATGAGGTAATAGAACAGGTAGAAACCGCTGATCGACAGTACGGTCGAGC
ACAGCGATGCGACCGTGATGGACAGCGTGATCTGGCGCCCGATGCTCTTGCCTTTGCGGT
TCATCGGTTCAGTCCAGGAAGCGGTAGCCGACACCGCGGATGGTGGCGGGAATGCCGATG
ATGCCGACGTCCTCCAGCTTGCGGCGCAGCTTGCTGACGTGGCTGTCCACGGTGCGCTCC
TGCGCATCGCCTTCCGGCAGGCAGGTCTGGAGAAGATCCAGCCGGCTGTGCACCATGCGC
GGTGCGCGCGCCATGTGCACCAGCAGACGGAACTCGGTGAGTGTGAAATTCAAAGCATGC
ACGTGGTCATCGGTGCGCACGGTGACCTCATGGCTGCGCAGGTCGATCTCGAACGGGCCC
TGCCGGATCAGCCCGTTGGGTTCTTCTGCCATGGGCTTCGCGCTACGGCGCAGCACCGCC
TGGATGCGGGCGACGATCTCGGCCGGATTGAAGGGCTTGGCCACATAGTCGTCGGCGCCG
ACGCGCAGGCCAGTGAGCTTGTCCACGTCCTGGTCCAGTGCGGTGAGCATGATCACCGGG
GTGTTGCCGCGCCGGCGCAGCTCACTCAGGACCTGCCAGCCATCCAACTTCGGCATCTGC
ACGTCCAGCAGCACCAGGTCGGGGCGCAGCTGGCGGTGGCTGGCGAGGGCGGCTTCGCCG
TCGGCGGCGCGGGCGCTGCGCAACCCGGAGCGGGCCAGGTAGGCGCCGAGAATGTCAGCA
ATTTCGCCTTCATCCTCGGCAATCAGCACCAGGGGCGCCTGGTGCGTGCGTGCATCGGTC
TTCATTGAACGCTGCAGTTTCAAGTGCGAGATGGGGAGTGCCGGCGGCGGTGTCATCGTG
GCCGTTCCAGGGTCTGTGCTTCTTCGTGGGCGGCCCAGGCGAGGGTGGCCAGCACCAGCG
TGTGCTGCAGGGCGGGCGCCAGCGTTCCGGTCCCGCGCAGGTGCTGTGCGAGCAGGGCCG
ATACGGCCGCAGGCAGCTTGCTCCACCGTGATTGCATGCCCGTTGCGTCCACCCGGTCCT
GCAAGCGGCGGGCCATGCGGACCAGGGCCCACAGGCGCCGGGCAAGCAACGCAGCCACCA
GGACCGCCGCTATCCCTGCAGGCATGAGACTCAGGCCAGCGCTGGAGGCGGACCAGGCCG
CGAAGCCGATCAGCACCAGCGACGCCAGGGTGCCCGTGCGCGCCGAATGGGCGGGGCCTT
CGCTGCGGAAGCACACCAGCGCGGCGGCACCGGCGCCCGCCAGCAGGGGCGGCGCCGGGT
TCGCGCTGGCAAGCATCCAGGCGCTGGTCGACGCCATTACCAGTGCAAGCAGCCACGGCG
AAGGCGCGCACCAGGCGAGGTAGGCGCGGCGGACATCGATGGGAGGCAGGTCAGGAAACG
GGAGGGACACGGCGGGAACGCAGTCGGCGAGGCCGACAAGGCTAGGGGCCGTTGATGGAG
ACTTGGTCGAGATTGTGTCGAGATTTCATGGACGCGATCCGTGCCGTTCAGGAGCGGATG
CCGTGCCTGAACGGATGTGCGGCCTCCATGCAATCTCCACAGTGGCTCCAAGAAACATCC
ACCACCACCTCCCAGACTGCGGCTTCTGCGGTCACATCCGGTGGCTGCGTGCATGCGAGC
CTTCCGATGAACAACCGCAGGACCTGGATCATTGCCGCAATCGTTGCGCTTCTTGCAGGC
GGCACCGGCTGGTGGCTGTTTGCCGAGGGCGATGATGCCGCGCTGATCACGGCCCCGGCA
AGGGTGGCGGACCTGGAAAAGACCGTGCAGGCCGTTGGCCGGGTCAACCCCAAGGAACTG
GTGGCGGTGGGTGCACAGGTATCGGGCCAGGTCAAGCGCCTGCATGTGGTGCTGGGCCAG
CGTGTGCACGCTGGTGATCTGATTGCCGAAGTGGATTCGCAGCCGCAGCGCATCGCCCTG
CGCAGCGCCGAAGCGGCTGCCAATGCGCTGCGTGCCCAGCATGCCGCCAGCCAGGCGCGC
TACGCCCAGGCCATCCGCGTGCATGAGCGCCAGTCGCAGCTGGTGGCGTCGCGGCTGGTT
TCGCAGGAAGGTTTCGAGTCCGCGCGGGTGGCGCGCGAAGCGGCGCGCTCTGACGTCGCC
GCGCTGCAGGCCCAGATCGAGCAGGCGCTGACCCAGGTGGAGACGGCGCGGATCAACCTG
GGCTACACCCGCATCGTCTCACCTTCCGATGGCTACATCGTGGCCATCGTCACCAAGGCC
GGGCAGACGCTGAACTCGATGCAGACCACGCCGACCATCGTAATGCTGGCACAGATCGAC
ACGATGACGGTTCGCACCGAGATCGCGGAGGCCGACGTGGAGCTGATCGCGCCTGGCCAA
CCCCTGTGGTTCTCTACGCTGGGGCCGGGCGGACGCCGCTACGAATCGCATCTGCAGCAG
CTTGAACCTGCGCCATCGTCGATTGCCGATGTGGCCACCGGCAACACGGGTGGATCGGCG
CAGACGCCGAAGGCGGTGTACTACGCCGGGCTGTTTGACGTACCCAATCCAGGCCTGAAA
CTGAAGCCGTCGATGACGGTGAAGGTGACGATCCAGCTGGCCCGCGCCGCCAACGCGCTG
CAGGTGCCGTTGACAGCAGTGTCCGAGAGCGATGACAAGGCGGGCAACCACGCGACCGTA
CAGGTGATCGACGCCAAGGGCCGTGCCCGCGAGCGCGCCGTGACGACCGGCCTGCGCACC
GCTACTGCGGTGCAGATCCTGTCCGGCCTCAAGGCAGGCGAGAACGTGGTGGTCGGGCAG
GCGCCCAGTGGCGCGGAAGCCGAGCCCACCAGCCTGCTGGGGATGTGAGCATGGCCGACG
CGCTGCTGGAACTGCATGGCGTATCGCGCGCCTACCGCTCGGCCGCCGGCGAGGTGGTGG
TGTTGAAGGACGTGTCGCTGCGCATCGCGGCGGGCGAGTTCATCGCCATCATCGGCCCGT
CCGGTTCGGGAAAATCCACGCTGATGAACATCCTGGGCTGCCTGGACCGGCCAACCGAAG
GCAGCTACCGCGTGCACGGCGCCGCAACCGAGCAGATGTCGCCCGATGAACTGGCGCACC
TGCGTCGCGAGCATTTCGGTTTCATCTTCCAGCGCTACAACCTGATGGAGAACCTGAGCG
CCACGGAGAATGTGGCACTGCCGGCAGTCTATGCCGGGGTGGAGGCCGATGCGCGCACCA
CGCGTGCCCGCCTGCTGCTGGAAACGCTTGGCCTGGGCGAGCGGACCGCGAACCGGCCCA
GCCAGCTGTCCGGCGGCCAGCAGCAGCGCGTTTCCATTGCGCGTTCGCTGATGAACGGCG
GCGCCATCGTGCTGGCCGACGAGCCGACCGGCGCGCTGGATCATGCCAGCGGCAGGCAGG
TGATGGCCGAACTCAAGCGCCTGCATGCGCAGGGCCATACCGTGATCCTGGTGACCCATG
ATGCGGCGACTGCCGCGCACGCTTCACGCGTGATCGAGATCGCAGACGGCCGGGTCGTAT
CCGACTGTGGTACGGGTGATCCCGCGGTTGCACGCCAAGCCGTCGCGCCCGCGCGCGGCA
CGGAACCGGGCGCCGAGCGCCGCGCGCGCCTGGATGCGACCAGGGAAGCGGCACGGATGG
CGGTACGTTCGATGCTGGCCCATCGCCTGCGCACCTTGCTGACCATGCTGGGCATCATCA
TCGGCGTGGCTGCGGTGGTGACCGTGGTTGCGTTGGGCAAGGGCGCACGGGCGCAGGTCG
AGTCACAGATCAACGAACTGGGTGCCAGTACGCTGGAGATCTTCCCGGGTGCGGATTTCG
GCGACCCGCGCTCGGCCGAGATTGAAACGCTGGTCGTGGACGATGCCGATCACCTGGCCG
CATTGAGTTACGTAGACAGCGTAAGCCCCAACCTGAGCAGCTCGGTGGCCGCTCTGCAGG
GCAACCGGCGCGCCAACACACAGGTGCTTGGCGTGGGCGCTGATCTACCCCGCGTGCGCG
GGCTGCGCCTGAAGGCGGGCCGGTTCTTCACCGATGCCGAGGTGGAGGCGCATCGCGCGG
TGGCCGTGCTCGACCAGAAGGCGGCCAAGGCATTGTTCAACGGCAATCCGATCGGCGGCA
CGGTGCTGCTGGGCGGCATGCCGGTGGACGTGATCGGGGTGGTGGGTGCCAGTGCATTCG
CAGGCGGCGCGACGCCCACGGTCTACGTGCCTTACACCTCGGCGGCCTCGCGCCTGCTTG
GCAGCCAGCGGCTGGAGAGCATCACCGTACGCGTGCGCGATGACGTACCAACCCGTGCAG
CTGAGGCCTCGCTGGGTGCGGAACTGCAGCGGCTGCATGGGCGCCGCGATTTCTTCATCT
ACAACTCGGACCAGATCCGCAAGGCGGTGATGAAGTCCAGCCAGACCATGGCGGCGCTGG
TCTCGGCGATTGCGGCGGTGGCGCTGGTGGTCGGTGGCGTGGGCGTGATGAACATCATGC
TGGTGTCGGTGAAGGAGCGCGTGCGCGAGATCGGTGTGCGGTTGGCGGTGGGGGCTCGGC
AGGGCGACATCCTGCGCCAGTTCCTGATCGAGGCCGTGCTGATCTGCCTGTTCGGTGGGG
TGCTGGGCGTGTTGTCCGCGTTGGGCGTGGGAGCCTTGTCCAGTCTGCTGTCACTGGGGG
TGCCGTTCCTGTTCACGCCTGGGCCGGTGCTCGCCGCGCTGGCATGTTCGTCTGCAATCG
GGCTGGGTTTCGGCTACTTCCCGGCCCGCAATGCCGCACAGCTGGACCCGATCCAGGCAT
TGGCGGCGGAGTAGGCTCGCCTGCTATGGCACGTGTAAAGCCGAACCCACGCTCGGCTGC
TCTCCGTTCAGACGGCGATGCGCCCTGCGCCCTGCGCCGCGCGCAGCGAGCCGAGCATGG
GCTCGGCGCTACAGCGACTCAGCGCGCCTTGCCTTTGATCGCCACGCTTCCTGGCAGCTG
CGAATATCCGCTGTCGCCCCAGTGCCGGGTGATGCGCTGGAAGAACAACGAGTTGGGCAC
ACGCAGCAGGCAACCGCGCGCGCCTTCGCCACGATCACTCAGCGTGGTGTAGATCAGGTT
GATGTCCACCACCTGGCCGCACAGGCCCGGTTTGTCCACGCTTTCCAGCACTTCGATGGT
GTCATTGATGCGGAACGGGCGCGTGGCGACGATCAGGAACGAACAGAACAGGTTGGACAA
CACGCTCCACGCGGCAAAGAACGCCACCGCGCCGACGGCCATGAACCCAGTCAGCGCGGT
CCACAGCACCGAGCGCGAAACGCCCAACCGCTCCAGTATCAGCAGCGCGGCCGCCAGATA
CAGCAGCAAGGCACCGCCGCGACGCAGGCCGACATGAAGCTCTGGAGCCAGCCTGCCGCG
CTGCCGGGCCTGCACCAGCAGCCACGCCAGCGCACGCACCATCACCCACGCGACGCCGAG
GATGGCCACCACCTCGGCCACCGGCACAACCACGGTCAGCCAGTCCTCGATCCAGGCAGG
CAATCCGGTCATGGAGGCTACAGCGTCGCCGCGCCGCCAGAAATGGTCAGCAGTGCACCA
GAGGTATAACTGGCACTGTCCGAAGCCAGCATCACATAGGCCGATGCCAGTTCGGCTGGC
TGCCCGGGGCGGCCGAACGGCGTCTGCGAGCCGAACTGCTCGACCTCCTCGGCGGCCATG
CCTGCCGGAATGAACGGCGTCCAGATCGGGCCGGGCAGCACCGCATTGACGCGGATCTGA
TGCTCGGCCAGCAGGCCCGCCAGCCCCAGCGTCAGGTTGGCCACTGCGCCCTTGGTCGCG
GAGTACGGAAGGATGTTCGGGGTCGGCCGCTTGGAATTGACCGATGCGGTGTTGATGATC
GCGCCGCCACCGCGCAGGTGCGGGACGCACAATCGGGTCAGATTGAACACGGCATGGACA
TTGGTATCGAACGTCCGCTTCCAGTCATCCAGGGTGATGTCGTCGAAGTGCTCGTAGTAG
CGCTGGTAGGCCGCGTTGTTGACCAGGATGTCGAGGCCGTCCAGTTCGCTGGCCACGCGG
TCCACGAGCGAGCGCGCCTGTGCCGGGTCGCTGATGTCACACGGCACCAGCACGGCCTTG
CGCCCGGCCTGTTCGATCTGCTGCTGCACATGGCGGGCATCGTCCTGCTCACCATCGAGG
AACGCGATGGCAACGTCGGCGCCTTCGCGCGCAAAGGCGATGGCCACGGCTGCGCCGATG
CCGCTGTCACCGCCGGTGATCAGTGCCTTTTTGCCCTGCAACAAGCCATGGCCGCGGTAG
CTGTCTTCGCCGTGGTCCGGACGCGGTTGCATCTGCGCGGTCTTGCCGGGGAAGGATTGC
TGTTGGGCGGGGAAGGGCGGGCGTGGGTAGTCGGGCAGGGCCATCGTCACTCTCCGGAAG
GAAACCGGCGCCAGTCTCCCTCCATACGGGTAAACGGCCGGAGGGCGCGGTGTCGTTGCA
GCGTGGACGCCTGCGCGGAGGACTTCACAACGGATGGGCGATCGTGGTCATGATGCTGTT
GGCCGGTTGCCGTGAATCCAGCCGCGTGTGCTGCACGATGATCGGCTGGTCGGATTCAAC
GAGGGTGGCAAAGCCGGTGCCGCGCGGCACCGGCGCCGGATCCTGCAGGTCGTTGAAGCG
CAGGTGACAGGTGCGTCGCGCCGGCACGGTGACCCGGTAGGGGCCCACCGGATCACGGTC
TTCGAAGTAGAGGGTCAGCGTGACATGCGCGGGCTCGTCGCCGGCATTGAGTACGCAGCA
GGTTTCGTGACTCTGCATCTCCGGTGACGGGCCGTTGCTCCAGGCTGGAATGTAGCCCTC
GGCGATAGCCCAGCGTCGATGCCCGATGCAGGAAGCGTTCGTTTCCATGACGCGGTTTTA
GCTGGAGGGGTGTTGCCATCGTGTCCAGTCCCCGCACGGAATCCGTGATGACCATCGGCT
ACCACGCATCGCATGAGCAGTTCCCGCCCGCCACCTTGCTGGGCCTGGCGCTGCGCGCCG
AACAGGCGGGATTCGAGGCCGTGATGTGCTCGGACCATTTCCACCCATGGACGACTGCGC
AAGGGCAGTCCGGCCACAGCTGGGTGTGGGCCGGCGCGCTGGCGGTGCAGAGCGCGCTGA
CCCTGGGCATGGTGACCTGCCCGATGCTGCGCCAGCACCCGGCATTGGTGGCGCAGGCAG
CGGCGACGCTGGAGCAGTTGGCGCCGGGCCGGATCTGGCTGGCGCTGGGTACCGGCGAGG
CCCTGAACGAGCGCATCACCGGCCAGCCGTGGCCAGCCAAGCGCGAGCGGCAGAAGGCAC
TGCGCGATGCGGCCGAGGTGATGCGGCGGCTGTGGGGTGGCGAGCAGGTCGACCACGACG
GTGGCTTCCAGGTGCGCAAGGCACGCCTGTACAGCCGACCGGCGCTTCCCCTGCCGCTGC
TGGGGGCGGCCGTCACCGAGGAAACCGCACGCTGGATGGGGGGTGGGCCGATGGCCTGAT
CACCATCAGCCAACCGCTGGCGCAGTTGCGGCGTGTGGTTGCGGCGTTCGAGGAAGGCGG
TGGCAGGGGCAAGCCGATGTACCTGCAGGCCAAGCTCTCCTACGCGCGCGCCGAACAGGC
GGCGCTGGAAGGTGCGATGGAGCAGTGGAGTGCCAACGTGCTGTCGCCGGAACTGGCCGA
AGGCCTGGACCAGCCCGAACAGTTCGAAGCACAGGCCCGATCGGTCAGCGCCGAGGTGGT
GCGCCAGCACGTGCATGTCTCGGCAGACCTGGGCCAGCATCGGGCCTGGCTGCAGGAGCT
GCAGGGACTGGGGTTCGATCGCATCTACCTGCACAACGTGAACCGCGAGCAGGAACGCTT
CATCGACGACTTCGCCGAACACGTGCTGCCCGCGCTGCGCACTCAGGCACCTTCGGCAGC
CAGCCACGTATAGCCGTGACCCTGCAGGTAACAGCGGCGACCCTGCAGTTTGGCGCCGTG
GCCCACCAGCGTGTTCAGCGGGCCGCGCAGGGGCACGTCCACCTCGACCGGCTCGTCGCC
GAAGTTGATCAGTGCCAGTGCCTGATGAGGTGCCTCACCGTAGCGGAGCATCAGCAGCGC
AGGTGAGGGTTGGTCGAGCGTGTGAGGACCCTGCTGCAGCACGGAATGTGCATTGCGCTG
CTGCAGCAGCTCGCGCACCCGCAGCAGCAGTGAACCTGGCGTCGCGCGTTGCGCCTCGAC
GTTCACCGTGCGGTAACCGTAGGGGCCGTCTGCCGGTGGCGCGCGCCAGGCATGCCGCGG
TTCGTCGGTGAACCCAGCCCCTAGGCCGTTATGCCAGTGCATCGGCATGCGCACGGCATT
GCGTTCGGGCAGTTCCAGGCAATCACCGAGGCCGATCTCTTCGCCATAGCGGATCACCGG
CACCTGGCCCAGCGACAGCAGCGCCGCCCAGGCCATGGCCTGCCATGCGATGTCGCCCTC
CAGCATCGGTGCCAGCCGGCGGCGGATGCCACGGCCATAGATGCGCATGCCACGCTCAGG
GGCGAAGCGTTCCATCACCGCTTCGCGCTCATCCGGCTCCAACTGCTCAAGGTCCAGTTC
ATCATTGTTGCGCAGCCAGGCAATGCGTGTGTCCGGCGGCGCGTGCGGGCCGTACTCGGC
CATGACCCGCGCCACTTCGCTGGCATCGCCACGTGCCAGTGCGAGGAAGAAATGATTGTT
GAGGTGGAAATCCAGCAGGTGCGAAAGCCGCCGCCCGTGGCACAGGAAGTCACCGTAGTG
GGACGCGCGGACATCCGCTTCGCCGATCAGTGGCAGCCCTGGTTGCTGCGCGTCTGCCGT
GGCGCGCATCGCCTCCAGCAGCCACAGCCCGTCGTCGCGCGGGTCGGCGTGGCGGGCGCG
CTCGACCATGTACGGAACGGCGTCCACGCGGAAGCCGGCCACGCCACGCTGCAGCCAGAA
CGTCATTACCCGCAGCAGTTCCTCGCGTACCGGGGCATGGGCCAGGTCGAGGTCTGGCTC
GTGCCGGTAGAACATGTGCCGGTTGAACGCGCCGGCCGTGGCATCCCATGTCCAGACAGA
GGCCTCGATCGGCGGGAACATCGGCTGCAGGCCGTCGTCAGGCATGTGGTCGCTCCACAG
GTACCAGCGGCGCCAGGCCGGGTCGCCCTGCTGTGCGGCGACGAACCACGGGTGCGCGCT
GGCGGTGTGCTGCATCACCAGTTCGACGATGATGCCGATGCCGCGCGCGTCGGCCGCATC
GACCAGGCGCTGGAAGGCGGTCTCGTCGCCCAGGCGTGGATCGATGCGGTAGTGATCGGT
GACATCGTAGCCGCCATCACGGCCGGCGTTGCAGTAGAACGGCAGCAGCCACACATGGCT
GATGCCGAGCCACTGCAGGTAGTCCAGCTTTTCGGTGATGCCATCCAGGGTGCCCCAGCC
GCGGCCTTGGCTGTCGCGGAACAGATACGGGTCGACCTGGTAGATCGCGCGCAGCGGACG
CACCGCCATGGGGCTTCTCCGGCACTGTTCACGGGTGACCAGCCTGCTGTGCGCCGTGGC
AGCGGTTCGTGAACCGAATGGCACCGCATCATGACGTGGCATCCACGGCCCGTGCATGCC
CGGGCGCGCAGAGTGAATGCTCGTCCCGCTGCGCCGAGGAGCCTTTATCCATGCCCCGCC
GCAAAACGCTTCGTATTGCGACGTTCAACGTCAACGGCATCGGCACGCGCCTGCCGCAGC
TGCTGGACTGGCTGCACAGGGAATCGCCGGACGTGGTTGCCCTGCAGGAGCTGAAGGCCA
CCGACGCCGCGTTTCCCGCTGCGGCATTGGAAGAGGCCGGCTACGGTGCGCTCTGGCAGG
GTGAGGCGCGCTGGAACGGCGTGGCGCTGCTGGCCCGGGGGACCATGCCGGTCGAGAGCC
GCCGCCGATTGCCGGGCGAACCCAAGGATACGCAGAGTCGCTACCTGGAGGCGGCGGTGC
ACGGCGTCATCGTGGGTGCCCTCTACCTGCCCAACGGCAACCCGCAGCCCGGGCCCAAGT
TCGACTACAAGCTGCGCTGGATGGAACGCCTGATCCGGCATGCACGCAGCCTGGTCGAGC
TGCCGCACCCGGCGCTGCTGCTGGGTGATTTCAACGTGATTCCCACAGACGCCGATGTCT
ATGATCCCAAGGCCTGGCGGCGCGATGCGCTGTTCCAGCCCGAGGTTCGCGATGCCTTCG
AACGGCTGCTCGCGCAGGGCTGGACCGATGCGCTGCGGAAGGTGCACGGCGACGCCACGA
TCTACACCTTCTGGGACTATTTCCGCCAGCACGCCGAGCGCGACCGTGGGCTGCGCATCG
ATCATCTGCTGTTGAATCCCGTATTGGCGGAGCGACTGAAGGATGCGGGCGTCGACCGTT
GGGTGCGGCTGCAGGAAAAGGCCAGCGACCACGCGCCGGCCTGGGTGACGGTGCGGGCTT
GATCAACGCGCGGCAGGGTCCTCGCGTCGCTCCCGACGCACGCGCGCGCGGGTTCGGTAC
AGGCGGCTGTCCGCCTTCTGGATGGTGTCGGCCACGGGCTCACCGGCCGTGTTGATGGCC
GCGCCCATCGAGAACGCGCTGGGCGAAAGCGCGGCGTGGTCCTGGTACCAGTGCTCGAGT
TCGCTCAGGCGGCCATTCGCTGGCGCGACCAGCACTACCATGAACTCGTCGCCCCCCAGC
CGTACCACGGTCTCGTCCTTGCCCAGCGGCGAGCGCAGGAAGGTGGCGAACTCGACCAGC
ACGGCATCGCCACGGCGGTGGCCCTGGGTGTCGTTGATGTGCTTGAAATGGTCCAGATCG
AACATCACGCAGGCCCAGCGCTCGTCAATCAGTTCATCCAGCCGGTGCAGGTAACGCCGG
TTGTAGCACTGCGTGAGCGGATCCTTGAAGGACATGTCGCGCAGCTGCTGCTCCTGCATC
CTCAGCGCGGTGACGTCCTGTGCATGCCCCAGCACGTAGGGCGGGCTGGCTTCGTTGTCG
AGCACGTTGTGGTACGCCCAGTAGTGGCGCGTACCATCGGCGGCAATCAGCTCGATCACG
CCAGCGTCGGTGTGGTTTGCCTGGATCCGGGCGAGGTAGGCCCTGAAGCCTTCGCGTTTT
TCCGGCGGCATCAAGTCACACAGGCTGCGCCCGATCATCTGGCTTTCCTCGAAGCCCAGC
GACTGCACCGCCGCCGGATTCACCGAGGTCAATGTCCCATCCAGCGTGTGGGTGCAGATC
AGGCCCAGGCTGTAGTGGAACAGCCGACGGTAGCGGGTTTCGCTCGCTTCCAGCGCGTCC
AGCGCGGCTCGTTCGTCCGTGATGTCCTGGATCGCCCCGACCAGGCGCGGATGGCCGTCG
ACCTGTTGCCGGCTGCCGACCACCCGGGTCCAGATCGCGCGCCCGTCGGCCGTGGTCATC
GGCAGCTGTACTTCCCAGGATGTCCCCTCGTCGATGCAGCGCTGTACCGCCGCCTGGATG
ATATTGCGGCTGTCCTCGCGATAGAACGAGAGTGCGGTCTCCAACGTGGGCGTGAAGTTG
CTGCGTACGCCATGCAACTGCTTGGTTTCCCGTGTCCAGCGCACCTCGTTGGTCAGCAGG
TCCATCTCCCAGCCGCCTACCCGTGCGGCACGGTTGGTACGCTCCAGGAAGTCCACACTG
CGTTTCAGCTCGCGATGCAGCGCCTTGGCCTGGCCAACCTGCGCCATGAGGGTGCTGCGC
TGTTCCAGCACCTGGGTGGTGACCCGAGCCAGATGCACCATCAGTTCGCGCTGGGAGGGT
GACAGCACGCCGGGCATCGGGTCGAGCAGGCACAGCGTGCCGATGCGTGCGCCGTGCGTC
GATCCCAGGGGAATGCCGGCGTAGTGGCGGATGCGCGGCCCACCGGTGACCAGTGGATTG
GTGGAAAAGCGTGGGTCCTGGCGCGCATCGGGAATCTCGAACAGCTCGTCCTGGCGTATG
GCATGGGTGCAGAAGGAGATCTCGCGGGCGGTCTCGCTGACGCCCTCCAGGCCGATGTTG
GCCTTGAACCATTGGCGGTCTTCGGCCACCACGGTGATCAGGCCCATGGTCAGTCCGGTC
GCGGCGCGGGCCGCGGCGACGATGGCATCGAACACCGGCTCCGGTGGCGTATCCAACAGG
TGCAGTCGTTCGATTTCGAGCAGTCGTTCGGCTTCGTCCATGGCGCTTTTCAGGGCTGGG
TGGCGAGGGCGGTTGCAGCGGCTGTCTGGCGCTACGCTAGTGTGCTCGCCGTTATGTATC
GCCACGGCGGGGTGATGCCGATGTGAGGTGGGCGCGCCGGCTCAGTGCTGTTGGAGCGAT
GCCTGCAAGGCGGTGGCCAGTGCAGCGTCTCCGGATACCAGGTCCTGCCAGCGCAGTGTG
ATGCCCTTGCGTCGCCCCTTCTCAACCAGCTTGAGGCCCTCAGGGGCCACGGTGAGAGTG
TAGGGTTGGCCGTCGATGTGCAGTTCGCGGCGCAGTGGCTTGTCGAGCGGGGTCATCATC
GTTTACTCGCTGGGGCGGAAGCGCGACGTGGCTGGATCGATACGTGACGGTGATCACGGA
TGTGCCAACGCCAGGGGAAATCAACAGCGCGGGTGATGCCGATGCGGGGCCCAACCACTG
GATCCTCCGGCGGCGGCACGCCGTCGCTGGCGATGACAATGCCGTGGTTGCCGGTCACCA
GATCAGCGCCGTCGAAGCTGCGGTCCAGCCCGAAGGCCTGCGAGAGCTTGCCGGGCCCGC
TGGCCAGATCGTGGTCGCGGCGCGCGGCGGGACGCAGTTCGCGCATGCGCTCCAGGCCCA
GCAGCGGCTCGATGGCCCGCAGCAGCACCGCCACGCCTTCACCCACTTCGCCGCAGACAA
CGTTGCTGCCCCAGTGCATGCCGTAAGTGAAGTAGACATACAGGTGGCCGGCCTCGCCGA
ACATGCTGGCCGTGCGCGGCGTCTGCCCGCGATAGGAGTGCGCCGCCGGATCGACGCTGC
CCGCGTACGCTTCGACTTCAACGATGCGACCCGTTCGGCCATCGTCACGGACCAGAAGTT
TGTTGAGCAGCTCGGGCGCAACCTCAACGGGCGGGCGCCGGTAGAAGCTGCGCGGGAGGA
TCTGAAGAGAGGCGGGCAACCAATCCGGCACGGTAGAGGCAGGCTCGGGCAGATGTTGGT
GGCACTGTGGCATTGGACTGGTGAAACGGGCGCAGACGCAGCGTCATTCCGGCGCGGGCG
GTACCGCCAGCGTGGCGCGCCGGGCGGCGTAGACCTCGGGCGTCTGCGGCTTGATGAACA
GTGCCACCAGTTCCGGATACTCGCGCTTCACGGCTGATTCGATGCGGGTGATGCACGCCT
CGATCTGCGGTGTCTTCCGGTCATCCTCGAACTCGGCGCTGAGCATGGCCACAACCTGTT
CGGGGCCCATCTGCATGGTGGTCACGCCATTTGCGCGGCGCAGGTCCGGATCGGTTTCCG
CCACGGCCATGATCCGCTCGGCCACGGCCGGGTGGGCCGGCTCACCCACCAGCAGTCCCT
TGGTTTCGCGTGCGAGAAGAAAGGCGGTGGCGGCAAGCACGCCAGCGATGCACAGCGACG
CCACACCATCAAGCACCGGCATGTCCAGGACCTGGGCGGCCACGAGCCCGATCAGCGCGA
AACCCAGGCCCAGCAGGGCCGCGCTATCCTCCAGCAGCACGGTGAAGGTGGACGGGTCCT
TGCTGCGACGGAAGGCTTCGAAGTAGCCCAGTTTGCCCTTGGTACGCCGGAACTCCCGTA
GCGCGATCCACCATGAAGCTCCCTCGAACAGGATGGAGATGCCCAGCACGCTGTAGCTCA
ACGCGTGGTTGGTGGCCGGCTCCGGCCGGCGGATGTGCTGGATGCCCTCGTAGGCCGAAA
CACCGGCGCCGGCGGCGAACACCAGCAGGGCGACGATGAAGCTCCAGAAGTACAGCTCTC
GGCCGTAGCCGAACGGATGCACGGGGTCTGGCGCCTTGCCGGCGCGGCGCAGGCCGTACA
GCAGCAGGAGTTCATTCAATGTGTCGACCAGCGAATGCACGCCCTCACTGAGCATGGCCG
AGCTGCCGGAGATGCCGGCAGCAATGAACTTGGCGATGGCGATGGCCAGGTTGCCCGCGA
GGGCGGCGTAGATGACCAGACGGGAACCTGTGGGAGCGGACATTTCGGCGGCGGGGTGAG
GCGGATTCCTGATCTTCCTGATCAGCGCGTGCCTACTGTGTGCACGGTGCGATCAGCGCC
CCTTGGGATTGAGGTACAAACGCGCCCCATCCGATTCACGGTACCCCGTCCAGCGCCCAC
CGCCTGACGCGCGGAAGCGCCCGAACACGGTGTTGCTGGTGTCGGTGAGCAGCAGCTGAT
TGCCCGACAGTACCCAACGGTTGGCCGAGAAGAAGCCATCCGGGCAGCCGGCGGGCACGT
AGGCACTGTAGCCGCCGAACCACTCGATGTTCTTCAGCTCGATGGAGCAGGTGTTGCCGT
TCTCCTGGCCCAGCGTCCAGCTGCCGAACAGATCGCTGTCGCGCACATCGCGGCCGCCAC
GGTGGCGGTCGTGGCCCCAGTCGTCGTTGTCGTCGTGGAAACCGAAGCCCAAGTCGATCT
CTTTGCTTTCGCTGCGTGACTCGGACTGCGAGCTGCCGCTGGTGATGGTCTGGGTGGTCA
CCGCGCCACTGCTCTGGGTCTGGCTGCTGCTGGATTGCGTGGTCTGGTCGGTGTGGGTGG
TCTGTTCGCCGAAGCCGAACGAGGCGTCCTGGGCCAGGGCGGGCAGGGCCAGGCAGCACA
ACGCGGACAGGCAGGTACGGGCGAGCACGGCAGCCATCGCAGCATCCTCGGAAGGGTGGA
CCGCGCGAGTATCGAACCGGTGGGGTGGGAGACGGTGTGAGGGTGTGCGCTGGGGCAGCC
CAGCGAAGGGTAGTGCCGGCCGCTGGCCGGCTCCCACTTGGCGCCCAGAAACCGAAGGAA
TGCCGGCCAGCGGCCGGGCACTTCCAGCAGCCAGGCATGGCCTGGCGCTACGGGTCGGGT
TTCACCCTTACCACCCGTTTCCGGTACTCATACACGTTGTCACCGCGGATGCGCTTTTCC
TCGGTGCCGGTGACCCGGCCCACCTGCTGGTCCGAACCGGTCACGGGCTGTGCCTCGATT
TCGGTCTCGTGCTCGAAGGAATGTGATTTGTCGGTGTTGCGGTAATAGCGGTACAGCGCC
CAGTACAGCGCGGTTGCGCCGGCTGGACCTGCCGCCAACAGCCAGAGGCCACTGTCGTCG
CTCATGTCGATGCCACCAGGAAGGCAATTGCGAGGGCTTCAATGACGGTGCCGGTGGCCA
GTGCCGCCAGCAGCATCTTCCATTGCTGCACGGGCACGCTGCCCATGGTTTCGCCGGTAC
GGCCGTTCACTGCGATGTAGTGCAGCATGCCGCCGTTCTTTCCGGGCTGGTGGTAGGAGT
ACAACCACACCGGCAGGTACATCGACACCCAGCGGGTGCCATGCACCTCCAGCTGTTCCT
GCTCCCAGCGCACGCCACGGTTGTAGCGCTTCACCGAACCTTCCACCTGCGCGCGGGCAA
TCGACAGCAGCTGGTCTTCCAGTCGCGGCCGCAGTTTCTCCACGTCCAGGTTGCGCTTCT
CCGAAGTGAAGCCGGCCAGATAGGACGCGTTCCACTTCACCGCGTTCTTGGTATCGAACG
GCAGGATGGTGTTGATGATGTTGTTGGTGTTGGCGCGGGTGTCCAGATTGCCGCGCTCGG
CCGAGGATTCCAGCGGCAGGTCATCAACGGTGAAATCGACCTGGCGTTCGACCTGGTAGA
CATCGGCGTCGTAGAGGGTGCGCTTGTTCTTCTCGCTGCCCACCGTGTACTCGCGCGTCT
TGATCTCGCCCTTGCCGGCCACGGCCGCGCTTACATTGCTGTCGACGATCATGTAGGGCA
GGAACACGCCCACCACGTTTTCCGGGGTGAACTGGTCCTTGAAGGCCTTCAGCGCGAACA
TGCGGCGCTTGTCGACGAACTGGCGGATGCGCGCGACCGCGTCGTCCTTCTTGATATGGA
AGGGCAGCACCGCATCAGGCACCGCGCCATTGCTGATCTGTTCGTTGACGCCGAACACGT
GGCGGCACCAGTGGCAGCGCGCCGTCATCGTGCTTTCGGTATTGACCGTGACTTCGGCGC
CGCAGCCGGTGCACTTGAACGTCATCAACGCCGAGGTGTCGGCATCGATGTCGCGTGCGC
CGGACGCGATGACGGTGCCGCGCAGCTGGTCGATGGCCTCGCCCAGCCCGAATTCCTCCT
CGACCCGCGCGCCATGCCATTCGTGACGGCAGTACAGGCAGACGAGGATGTCGGTGCCGG
CCTTGGGCCGGATGTCGGTGGCGCCGCACTTCGGGCAGCGGTTGAGGCCGTCCTTCAGCT
CGCTGGCCGAGGTATCGATGGCCACGGGATCGGGCGCTTCCACTTCATCGCGGATGGCCT
GCGGCAGCTTCGAAGTGTCCAGCGGGAAGCTGCCGGGCAGGGGAGGGACGTCCTGCGGCG
AACCGGGCCCATCCAACGACGCCGCCGGCAAGGGCGGCGGCGTCGCGGGCGCGGATCCGG
GCAGCGGCGGTGGGCCGTTTCGGGGATCGGACATGTCGGTTGTGCGTCCTGCTGTTACAG
GCCCAGTGCCTTGGCCTTGAGCGCGTCGTAATCGCTCTGGGTGATCAAGCCCAGGTCCAG
CATTTCCTTGGCCTTCTTCAGCTTGGCGACCGGATCGTCGGCAGCCGGGGTGGCCGGCTG
CTGCATGCCGCCGACACCGAACATGCCCGAGGCCATGCCGACACCGACCAGGCCCGCCGC
ACCGCCGTTCTCGCCGGCCGACTGGATGCCCTGGGCGACGCTGGCCTGCAGGTTGGAATT
GCCGCGCGAACCGGACAGCGCATCGGCGCGCTGCACGGTCTTCAGCAGTTCGCGGGTGTT
GGCGTCGTACTCGATCGAGACGATGGCGGTCTTGACGATGGCCAGGCCGCGGTCGGACTT
CCACTGGTAACCCTGCTCGACGGCGGCCGACAGGCTCTGCGCGAAGCCCAGCGAGTCCTG
CTGCAGCTTGGTGATGCGGTTGCCCTTGCCCGGATCGTTGGTATACAGGCTGAAGGCCGG
GGCCAGCGAACCGACCACTTCATTGAACAGCTGGCTGGCAGCGGCGTTGTCCAGATCGGT
GAAGTCGAACACCTGGCCCGGCCGCAGGTAGCTGGCCGGTACGAAGTTCTTCACGAACAG
GATCGGGTCGACGATCTTCAGCGTGTACGAGCCGCGGGTGATCGCACCGACCTGGGTATT
GAGGAAACCGTCGTCCCAGTAGATTTCCGACTGGGTGCCGAAGCGGTTGTCCGGCAGTTC
CTTCAGCGAGACGAAGTAGGCCGCCTGCTGCGCGCCCGGCTGGCCGCCGAACTTGAAGCG
TTCCCAGCTCTGCTTGATGAAGGTGCTGACCAGGCCGTCGCCGGCGAAGATCGACTGCGA
GTTCAGATCGTCGGAGCGCCACTCGTAGCCACCCGGTTCGGCGACGAATGCGGTGATCGC
GCCGTCCTGGAACAGCAGCAGGCCGTAGCCCTCCGGCACGATGATTTTCGAGCCGTTGGT
GATGATGTTGGACGAGCCGCTGGTGTTGGAGCCGCGGCCGGCATTGGTGCCCTGCGGCAC
CGCCGCGAACAGGGCGGCCGTGGACGGCAGGCCCGCCGGCACGGTGTAGAAGTCCTTCCA
CTGGTCGGCCAGCACACCGCCAACCGCACCCTTCACCGCCTGTACCAGACCCATGTCCAA
CTCCCTGTGATTCGAGGGCAGGCACCGTGCCTGCCGAGCTGGACTGAATATAGCAGCGGG
CAGGGACCGCTGTGGTGCCGGAAGATGAATCCGGGCCATGCCGATGCACGGCGCAGCGTC
GTGCCTGGCGCTGTTGCTACAACATGTACGGAATCTTGAACGCCAACGTGAAGTCCGGCG
CATCCGGGGTCAGCCCGATGCCCAGCAGCGTCACCAGCGTGGTGTGCTGGTTCAACGCAT
AAGTCACGCCCAGGTTCAGGGATGCCGCATTGGCATCACTGCCGATCACCTTCATCCACT
TGCCGCCCTGGAAGCGGGTGGAGGCGCGGGCGCTGGTGCGGTCACTGAAGGACAGGCTCA
GGCTGGTCCGCTCGTTGAACGCAAAGGCCACGCCTGCGCCGAAGTACACCGAGCCACCCA
GCTTCACGTCGCCCGGATTGACCGTGTCCGGATTGCTGTCGATGTCGTTGAATCCGCGCG
GGATGGAGTGCACATAGCCGATATTGGCGAACAGGATGGCCGGGTCGGCGGTCTTCACCA
TCGACAGGCCGAGGTTGGCCTGCCATACGCCGTTGCCGGTGGGCTGCTCGCGCGGCACGG
CGAAGCGGATGTAGTCATCGTCATCGCGCTCGATCACCTTCCAGTCCAGGCCGTAGGGTG
CGCGCCCGGTGGGGGCGGTGACGCCGGCCGTGAGCACGGTCTCCGGGCGCCAGCCGCGTT
CGCCGAACAGCCGGTAGTTCGCGCTCAGGCCAATGTCGCCCAGGCCGTTGCCGTTGGTCT
GCTCCTGCGCGATGGCGGCTGCTGCACCGCCGGCGCCGCCTTTCTGGTACACGGTGCGCC
CCGCCAGGTAGGGCACATCCAGGTTGAGCGTCAGGTTCGGGCTGACGCCCCAGCGGGCCG
CCACGTTGTAGGTCAGCGAGTCGGACTCCACGTTCTCGATGGCGATATTGCCGAGGAAGA
TGGCGTCCAACGCGAGGAAGCCGTTGAGGGTGAGCTGCTTGCGGTCGTAGCGTGCGTAGG
TGAGGCTGTTCTCGATGGTGAAACGACGCGAGAACAGGGCCGATTGCTGCTGCTTCACAT
CGTCCACGCTGCGCCGCGACTCCTGCCTGGCCTGTTGTGCTTCTGCGGCGGTACTGGCGT
AACCCTCGCTGCTCGGTGGAACCGCGGCGGCCGCCGCCTGCGCCAATGGCGAGGCCGGCG
GGGTCGAGGCTGGGCCAACCCGCCCGCCCAGGCGCGCCTGCATGGCCTGCACCTGCATGT
CCAGTTCGCGCAACCGCCGCACTTCCTGTGCGTAGTTGGCCTTCAGCTGTTCCAGCTGGT
TGGCCAGGGCCTGCACGTCAGCGCCATCGTCCGGCGTCGTCGGTGCGGCGAGGGCGGTGC
CCGCCAGCGCCGCCAGCGCCAACGGAGTGATCCTCATCAGGGTGTGCATGATCGTGTCCT
GCGTTGTGGAGCGTTTCCCCCAATGCCAGGCGCTGCTACTGGCCCGGCCCCATGCCGCGG
TTCAACGCAATCGCCTGGGCCACGTTCTGGCTCAACGGCAGATTGCCGCCCACGGCGTTG
CGCACCAGCTCCAGCCGCAACTGGTTGCTGGCGATCTGGCCGTCACCGGCGAGGGCGATG
CCCTGGCCGACGCTGCCATTGCGGATCCACTGCTGTACCAGTCCCTGGCCGTCCACCTGC
AGCAGCAGGCGTGCCTGGTTGCCTTCCAGCACCGCCGTCGCGCTGGCGCCGCCCTGCTGC
GCACTGACATTGCCTGCGCCATCAGAAAGAGCCGCCGGCACGCCACCCTCGCGAACCGTC
AGCGTGGTGACGTTGCGCGCGAGATTGCCATCGCCGGCCACCTGCACGCTTTGCACCAGG
CCGCTGGCGTTGGCCAGGCCGCTGCTGTCGATGCTGCGTCCGTGGGTATCGGGCAGCGGC
GCATCGGCTGCCGTGACATGCACGCTGGGCTGGAAGCTGAGTTTCGGCGCGCCACCGCCA
CGGAAGTCCATGCCCAGGGTCAGGCCGCCCTGCAGGGTCGTGCCGTTGCTGGCCTGCCAC
TGCGACACCATGGTGACCCCGAACCAGGCGACGTTGTTGCCGCCCACGGTGTAGCGCCCC
CGCATCAGGCTCAGCTCCGGATCGGGGATTTCCGTGAGGCCACGCCCGGTCCTGCCGTCG
GCGGCCTGCAGGGGCAGGGCAGGGGCCATCAGCAGCAGAGCCATCCATACGTGTTGGCGG
AACATGGTCATACCTCCTCAGAACAGGTCGGCGTGGCTGAAGCCGAAGTCCACCAGTTCG
GCATCGGTGATCGGCCCTTGCCGCGCGAAGAGCGCGCGGGCACTGGGCCGTTCGCTGGGT
TGCAGAAGAGCGGTGTTGCGATCGAAGTCGCTGCCGATCACCACGAAGACCGCGCGCGAT
GGCCAGGCGGCCAGGAACTCCGGCAGCGCCAGGCTGCGGTTGCCGAGGATCGGGTCAGCC
ACTTCCACGATGCCGTTGCGCACCTGCTTGAGCACCACGAAATGGCGGAAACCGCGCACG
TCCATCAGCACCAGTCCCGGCACGCGAAGGGTGCGCAGTCGTGTTTCATCGATGCGGTAG
CCCCGGCCACGCATGCCCAGCGATTCCACGTAGCGCTTGATGTCGAGCAGGGAGAAGCCG
CGTTCGGCCACCAGCGCTGGATCGGACACCCCCATCATCCCTTCAATCACCGTCGCCTCG
TCGGTCTGCAGGTGGTAGGCGTGGCGAAGGATGGTCGCCAGCGCCGCAGCCCCGCAGCTG
TAGTCGGTGTGCTGGCGTACCACGTTGCGGTAGCGCCGCTCCTGCATGCTCTCCACCTTC
TGCTGCAGCAGCGCTCCATTGGGCAGTACGCCACTGAAGCGCACGTCGCCCGCCCACGCA
GCAACAGTGGCCAGCAGCAACAGGCAGGCCAGCAGGCACATCGAAAGACGGCAACGGATC
ATCACGGTCTCCGGCAGCAGGGGGGAGCCCCTGCCCCAAGGGGGAGGAGGGACAGGGGCT
CCCGGGAACCCGGCCATTGGCGGACGGCCGGGGTGTTGCGCTTACTCGCCGTTGCCACCG
CCGCCGCCGGTGCTGGGCTGGGCGACTGCCAGGGCCAGGCTGTTGGCCTGCAGGTTGCCG
GTGCCTGCAGCCACGTTCACGCCGATGTTGCCGGAGGCGCCGGAGAAGGCGCTGCCGGAC
AATGCCGAGGTGTTGGTGGCGTTGACGTTCACCCAGCGCGTGGTGCTGACCGTGCCGCTG
AGGCTGGCATACAGGTCGGCCACGCCCAGTTCGACGAACTGGCTGGTGCCACTCTCACGC
GTATCGAAGCCCAGGCCGCCCACCCCCGGCCGGTTGGGGTTCATCGTGGCGTTCTGGATC
TGGTTGTCCAGGTCGATGTGGCCGGTGCTGTTGCCACCCGGGTGTGGCAGCTCGCCACTC
CACGTATCCAGGTAGTAGTTGGCCATCTGGTAGGCGTTGCCGGTACCGCGGTAGGTGCCC
GCGCCATAGGCCAGGGTCAGGCCACTGACGCCGCCACGCATGCCGACCTGCACGGTATCG
GTGTAGGACTGCACGAAGCCGGCGTTGCTGACCGTGTTGCCGGTGGAGACCTGGTTGGAG
CTGATGCTCGACTGGGCCACCGCGGTGGTCGCGACCGAGGCCGCGAGCGCGTTCTTCTGC
TCGTTGTTGTTGCCCGAGGCGATGTTCACGCCGATGTTGCCGGACGCGCCGCCGAAAGCG
TTGCCACCAAGACCTGCGGCGTTGGTGACGCCGGAGTTCATGGTCGCGTTGCCGAAGCCG
GCCTGGTTGACGAACACCTCGGCGTCAGCCATGCCGAAGCTGAAGGACGCATCGGCAGCG
GACAACGACGCGGCATTGTCCTGGGCATTGTTGTCGCCGGAGACCACGTTGAAGCCGAGA
TTGCCCGATGCGCCGGCACCCACGCTGTCACCGATGGACGCACTGTTGGTGACCAGGCTG
TTGCTGGTGGCGTTGTTGCTGATCGACTGGCGGTTGTCGATCACGGCAATGGCCGCCGAG
TCGAGGTCGATGTCGCCGGTGATGTTCGGATCGCCGGAGAAATTGATGTCGGTGCTCAGC
CGCAGGTCCTTCTCCAGGTTCACGTCGACGCCGTGGTTGTTCTTCTCCTTGCGTTCGTCG
GCCTGGATGTTGCTGTGCTTCTGCACATTGACGTTGACGGTGCGGTTGCGCACGTCGTTG
TCGGTGTGGTTGTGCGTATCGTTGCGGGTTTCGCTGACGGTGTGGTTGTGGTTGATGTTC
GCGTTGGCGTTCTGGTTGTCCCAGCCATTGGCCGCAGCGGCGGTCGAGGCAGTGGCAATC
GCCATGGCGAGCATGGTCTGTTTGACGGTCGCTTTCATGGTGCCCTCTCTCTCATCAGGT
GGTGCATCGGTTGGGTGGTTGTCACGGGCGGTCCTGCACGACCAGGCCCAGTACGTTGGC
CGTGTCGTTGCCGTTGCCCGCGATCTGATTGAGTTGCAGGACCCCGTCGAATCCCCGCAG
CGCGGTGCTGGCTACACCGGCGCTGCGGGTGCCCGTCGCGACGCCGCGACCGGTGTCGTC
CCGCCCCCCTGCCAACGCGGAACCCTCGGCGGCCAAGGCCGTATCGTCGGTTTCGCGTAT
GCCCTGTCGGGCCAGCGTTGCGCTGACGACGTTGAGCGTCGTGTTTGCGATGCCGCTGGC
CTGGTTGATGGATGCGATGCCACTGGCACCGGCCAGTGCGTCACCGCCAATGAATGCAGT
GGCCTGCAGCGGCCCGGACAGCACGCGGTTGCCCTGCTGCAGTTGCCGCGCATTGATCGC
TACGTCAGCGCGATCGCCCTTGGCGATACCCCGCAGGTTGGCCTGCACGTTGAGGTCGCC
GGCGGCCTGGTTCACGGCGATGGCGCCATTCGCCCCGGCCAGTGCGTGGCCGTCGATCCG
GGCCACGTCGAGATAGGCGAGCATGCCGCTGTAGTCATCGGCCCGGGTCGCCGAGGGCGC
GGTAGCGAGCAGCAGAAGCACGCCGTGCAGGGGCTTCATTTTCCACCTGCCGGGGCCGTG
CCCTGCAGCGGGAACTGGGCCAGTGCGCCGCGCACGGTATCGGCGATACCGCGGGTGCTG
CTGCCGACCGCACCGAGCGGCCCACTCATGGCGCCCCCCAGGCTGCTGCCGACCATGCCG
TCGCCACTGCGGCCCAGCGCGCCGCCCAAGGCCTGCTGGGTGACCCGTTCAACGGTGGTT
CCGCCCGGCGCCGCGATGGACGCGGCCTGGCCGGCGCCCATGCCGGCATAGTCCTCATCG
CTCAACTCGTCCATGCCGGTCGTCGTGCCGCCGACCCCCAATGCGGCGGCGATCTCGCGC
TGCGGCTTCGGGTCGGCAATCAGCGCCATGCCCGGTGGTGCCATGCGATAGGCCGGCCGC
GCGGAGACGTCCCGCAACAGGACGATTTCGCCCGGTTGTGCCTTCACGCCCTGGCGGGCG
CCCGACGCGGACGCGTCGGTGCCAACCGACAGCAGGGCTATTGCCAGCGCTGCGGCCAGG
CCGCGAGTCAGGGTGGTGCCGTCCATGCCGATCTCCCGCGATGGGTGCGGCGGAACCACG
CATCAACCGTGCCAACTCCGAAGCGCCCACGCGCCAACAGGGTGACCGTGCAGCACCTGA
CCGGGTTGCTGCCATGCTGTTACAAGCACGTCGCGGAATTGTCGGGATTTCGAAGCGCCA
GGCACCGCAGGGCAAGGGCTGCGGGCGACTGTCGCATCGGTGTTACAGGTGGCGTCGCCG
TCTGCTACGGTGCCGCTTCAGTCAGGAATTTCTTGACGCACTGCTCATTGCGCCGCCGTT
TAGGGAAGCGCTAGGATCCGCCCAACAAAGGCCATCCCGGTGGCCGTAGAGGTCCCGGCG
GGGGGCGGCACGCCGGTGATTGCCTGACAGTCCGCCGACGGTGTCCGGATGCTGGGGGAA
GCATGGCAGCGGTCCCGGAGGCTTCTACGTCACGTTGCGTGCTCTGGTTTGGCGAGCCGC
TGGCAAACGAGCGCAGTGCGCTGGCGGCAGCGGGCTGGTATGTGCGCAGCATCCATCCCG
ATCCCGCCATGGCGATTGGCCTGCGTGGGCGCGATCGTTTGCTCGCCGTGCTCGATCTGC
GCCATCTCGATGCGGTCGCGCTGCAGCTGCTGGCGCCGTGGATCGAGCAGCACCAGCATC
TACCCTGGCTCGCGGTACTGCCACCGGGTGCCGGACCCACATCGCCGGCTTGGCTGCCGT
TGCTGCAGCGATGCTGCGCGCGCTTCACGCTGCCGTTCGGCCTGCAGGACCTGGTCTGCG
CAATGCGCCAGCAGTTCGACGCGGATGATCCGCCTGTCGACGCAACCTGCGGTGGGCACG
GACCGCACGCGCTGATTGGCGAAAGCGCCGCGTTGCATGCGGTGTGCACGGTGCTGCACA
AGTTTGCGCCGGTGGAGCTGCCGGTGCTGGTCACAGGTGAAACCGGTACCGGCAAGGAAC
TGGCCGCACACGCGCTGCATGCGCTGTCGGGGCGTGCCGGCAGGCCTTTCATTGCAGTGA
ACTGCGGTGCGATTCCGGCCAACCTGGTGCAGTCGGAGCTGTTCGGCCACGAACGTGGCT
CGTTCACCGGTGCCGACAAGCGGCAGATCGGCGTGTTCGAATCGGCCCATGGCGGAACGG
TGTTTCTTGATGAGGTGGGCGATCTGCCGGCAGAGGCACAGACCAGTCTGCTGCGTGTGT
TGCAGGAGGGAACCTTCGAGCGCGTGGGCAGCAGCCAGCCGCTGCGCGCAGACGTGCGTG
TGCTTGCCGCGACCCACGTCGAACTGGAACACGCGGTGGCGCAGGGGCGGTTCCGCAGCG
ATCTCTACTACCGCCTGAATGTGCTGCGCCTGTTGATGCCACCGCTGCGCGAGCGCGGCG
CCGACGTGCAGCTGCTGGGCGAGCACTTCCTGCGCTGCTTCCGGTTGCGCCACGGCGTGC
GTGCACGCGGCTTCGCACCGGCCGCAGTACAGGCCATGCGGCGCTTCGACTGGCCCGGCA
ACGTACGCGAACTTCTCAACCGTGTGCAGCGTGCAGCGATCATGGCCGAAGGCGAGCTGA
TCAGTGAGCGTGACCTGGAGCTGGGCGCATCGGCGGCGGTCCTGCCGGCGGCGATGCTGC
ACGATGCACGGGGGCAGGCCGAGCGCGATGTGCTGCTGCAGACCCTGCGCCAGACCGGCT
ACAACGTCTCCGAGTGTGCGCGGCAGATGCAGATATCGCGGGTGACGGTGTATCGCCTGT
GCCGCAAGCACCGGCTGGAGCTGCCTGCGCAGCGCTGATCAGCCGGCCGCGAGGTGCTTG
AACAGGCGCAACGGCTTGCCCGCGACACGCTCGATCACGCCCTTGGCTTCCAGGTCCAGC
TGCACGGCCTTCAACCACCAGCCAGCGGTGGCACCTGCCGGGAACAGGGTGGCGGGCAGA
TGTGGCAGCAGTGCCTGTTTTGCCTGCGCAACGGTCAGGCCGGGCGGTTGCGCAGGCAGG
ACCCACAGCAAGGCGTGGCGCATGGCGAGATACTTGGCCCGATCCACGCGCTGGATGTGC
CCGGGCGTGGTGATGCTCTCGATCTCGATCCGCTCGGGCTCAGACATGGGTATCTCCCGC
GACTTCGATGCGCGGGCTGCGGAAGCCCATGGCGATCCACGCCTTCATCAGGCGGGCGTA
GAATTGCAACGACCGGGTCTCCAGGTTCGGCACATCGTCGGGAAGGACAGACGGATCAGG
AAGATCACTGACCATCGTCCGCATCTCCACGGCGGGTCTTGCCGATGCCGGCCACAACAG
GCCATAGAGGCTCAGCCAGTGGCCGCCGCTGAACTCCAGGAAGAGCGGTGTATTGCAGCA
TCCCGCCACGACGCGGCGGCTGCCGCCCTTGCTGGACAACCGCAACGCGCGCAGCATGGC
ATGTCCGGCATCGATGCTGACGCGATCCTTGCGGTGCATTACGAAGAGCGTCTGGCCGTG
CGGGCCCAGGACGTCCGGTGCTCGGGGCATCGACTGCAGCATGGCGCCGGCCTTGCGGCA
GCTGTCGCAGCAGCATTCGACGGTGGCAATGGGTTGGCCCGTGGCGGTCAGGCGCACCTG
GCCGCAGGCGCAGGCAAGGGACTGGTGTGAGGCCATCTGCGTTTTCTCCTGGGGTTTCAT
CCTCTCGACGAACCGGGGCGCCGAAAATCGACACCATCTGCCTTCAGGGGCGCATCATCC
GAAAGCGGATGCGGTACAGGTCCAACCCTGCACCGTCCGCGCGCCGCGCCGAATAGGTCA
AGGTGTCGGGTTGCGAGCCATCCAGCATCGCGCCGTAGCTGTCGCCGGAGGCCTCGTTCA
AGGGGGAGGGCAATGCAAGGCCCGCGTCATAACGGTCTCCACGCGCGTAGGCGATGAACT
GGCGTACCGGTGCACTGCCGAAGTCCAGGGCGCGGGCAAACACCAGCGTCCGGCCGTCGC
CCAGGAAGGTGGCATCGAACTCCTGCGCTGCGGTATTGAGGTCTCCCGGCAGCGGCCGTG
CCGGCTGCGCCATGCCACGGACCATCGCTGCGACGTAGAGGTCATGGCCACCCGCACCGC
CTGCGCGATCGCTGGAGAACAGCAGCGTGGCTGCGTCGGGCGAGAGCATCGGCGCGAATT
CATCGGCCGCGCTGTTCACTGCCGGGCCAAGATTGACCGGCTCCCCGAATCGACCGTCGC
TCCCCATGCTGACCCGGTACAGATCGTCGCCGCCCTGGCCGCCTGCGCGATCCGAAAAGA
AATACACCACGCGGCCATCGGCGGAAAAGGCGGGATCGAAGTCGCGCCCCGGCGAGTTGA
ACGGCACCGGTGTCGCCGGCCGCCAGCGCTGCCCGTCGTTGCGGGAGACCCAGATGTCAT
ACCCGCCTGGACCGCCGGGCCGGTTGCGGCTGAACCACAGTGCGGTTTTTCCGTCCGGGC
TCAAGGTCAGTCGAATCTCGTCGTATTGCGTGGATGCAACGCCCGGGGCGAAGCGCTCGG
CGGGGCCGACGATCCGCAACACCCTGGATGGAGACGCGGGAGGCGACGCAGCAACCAGCA
GCATCATGGCCAGCAGCGCCTTCATGCCTGTCGCTCGAAGTCGCTGACCCAGTTGGTTTC
CCAACTGCGTCCAACATCGGTCGAGGCCGCCTGTTCCCAGCGCGCCGAACGCGGCGTGAT
GCGTGACCAGATCACCCGGGTCTGGATTGTTCGACCGTCGTGCTGGTCTTCGCCGAAGAA
GCGGCCGACACCGGCCTGGAAACCTCCGCGCAGTGGCGCGCCGATCCGGGTTGGCTCCCG
GCCATCCAGCCACCAGCTCAGCCAGTGCCGCTCCGCCGCATTCCAGGCGCGGATGCCCAT
GCCGCGCAGCGGCGCTCCAGGCATGTCCATCAGGTTGTCACCCACGTTGCCGAATCCTCC
CAGGACCGGCCAGTTGTGCAGGGTGCCGTTGAACGCGTCCCATGCATCGCTGCCTGCCAG
CCGAGCGCGCAGGCGACGATGGCGCACGTTCCAATGGCCCACCAGGAAATCAAAATCGCC
CGGTGCATCCGGCAGCTTCGGAAGCGGAGAGGGGACCGCAGCAGTGCGGCGGAACCAGTT
GCGCCAGTTCACTTCCCAGTGCGCACCGGCATCGTCGGAGAACGCCTGTTCCCACCACGG
CTCCTCGCCGTGGATGTCGTGCCAACGGAACCAGACCTCGATGGGGCGCCCGTCGATCCG
GTCGGTGCCGCGGAAGCTGCCGGCATCGCCCTTGAAAGCGCCGCGCACAGGGGCTTCGAT
ATGGGCAGGGTTGCGGCCATCGATCCACCAGATCGACCACGTGGAAGACACCGGATCGAA
TGCACGCACGCCCAGGCCCCTGTAGGGGCCCGAAGGCAGCGCCATGACGTTGTCATCGAT
GGTGCCGAGTCCGCCCAGGGTGAGCCAGACCGCGCTGGAACCGGTGAAGGACTCCCAGCG
GGTATCGCCGACCAGGCGCTCCTTCAGGCGTCGGTGCCGGACCTGCCAGTTGCCCTGCAA
CCATTGCCAGTCTTCGCTGTGGCTGGGCAGGGCCCACCCGGAGGGCAGCGCCGTAGATGC
CGCCGCGGCGGCCAGGGTGGCCAGGAACTGCCGTCGATCCATGTGCGTGATCCCCTGTCG
AAGGTGCCTCCATCGTTGCGCGTACCAGGGGGATTGACCACGCAGATATCGGGGCTCAGG
CTAAGTCACACTTATGGTCACCCAACGCCAGCTGCCATCGCTTGCCGCCATCCGTGCCTT
CGAGGCGGCGGCGCGGCTGGGCAGCTTCGCGCGTGCCGCCGAAGAGCTCGATACCAGTGC
GGCATCGGTGAGCTACCACGTGCGGCGGCTGGAGGCCCAGACCGGGATCTGCCTGTTCCT
GCGCCACGCACAGCACGTGGAACTGACGGTGGCGGGTGCCAGCGTCGCCCAGGAGGCGAC
CCGGGCATTCGATGCACTGCGCGCCAGCTTCATGCGCGCCGCTGACAGGGATGCGGCGCG
ACTGCGCCTGTCCGTGCTGCCGACGCTGGGCACCAGTTGGCTGACGCCGCGGCTGGGCAC
GTTCCGCGCCCGCCACCGGCAGTTCGTGCTGGAACTGGACCTGTCGGCAGCGCCGCAGGA
TCTGGCCGCCGGTCACTTCGATGCCGCCATCCGCAATGGCCAGGGCGAATGGCCGGGTCT
TCAGGCAACTCCCTTGTTTCCCAGCGTGTTCACACCGCTGTGTGCGCCGGCGCTGCTGCA
CGAGGCGCGTGGGCTGGGCAGCAGCGCGCTGGAGATTCCCCTGCTCGGGCGGCCGGACTG
GTGGGCCCTGTGGTTTGCCGCGCACGGGCACATTCCACCGCCGGCACCGGAGAGTTTCGT
CGCGCCCTTTGCCGTCGAGCATCTGGATGTCGGCGCCGCGATCGCCGGGCAAGGCATCGC
CATTGGCTCGCCGATCCTGTTCCAGGCCGAGCTGGACAGCGGGCGGCTGGTGCAGGCGCA
TCCGGGTATCGCCAGCGACGGTCGCAGCTTCTGGTTCGTGGCACCCACGGCGCGAAATGG
CAGTGCCAAGGTCATTGCATTGCGTGACTGGCTGGTCGAGCAGGCCGCTGAGGCGCGGCA
CGCGGCACGCCACTACCTGGCCCAGGCGGTGGTGCCATGAACCAGAGCCCCGAACTGCTG
CGGCGCCTACTGCGTGCCAAGGACCGGATGGACCGCGCCAGCCATGAGGAATGGCCGGTC
GCGCGCCTGGCCGAGGTCAGTGCGGTGTCGCCGGCGCATTTCGCCCGCTCGTTCAAGCAG
GCCTTCGGGCTGCCACCGCACCGCTATCTCCTCAGCCGGCGCATCGAACGCGCCGTGGCG
ATGTTGCGTGACACCGAGTTGCCGGTCACCGAAATCGCCGCGCAGACCGGGTGGAGCAGC
CTGGGTACCTTCGGCCGCATCTTCCGTGACATCACCGGTGACAGCCCGGGCAATGTGCGT
GAGCGTGAGCGTGAGCGTGCGGGCCAGGCGGCGTCGGCCAGCGTGCCGGAATGCCATGCA
CGCGCCGCGCAGCGCCCGGACCTGAAGATCGCAGTTTTGGAGAAGCGCCGCCGCGAGGCG
GTTGCTAACGTGGACCCTACCTGAGGGAGGTCCCATGACGAACACTGTGAACACGGTCGG
CCTGTATGTGCGCGACCAGGATGAGGCGCTGGCGTTCTACGTCGGCAAGCTCGGCTTCGA
AGTGCATACCGACGTACGCAATGGCAGCTACCGATGGCTGACGGTACGCAGCCCGGGCCA
GGACGGTTTCCAGCTGGGCCTGTTCGTGCCAGGCCCGCCCACCCACGACGCCGCTACCGC
GCTTTCGCTGCAGCAGCTGGTGGCCAAGGGCGCAATGCCGCCGCTGGTGCTGGCCGTGGA
TGACTGCCGGGCGCGCTACACGCAATGGCTGGCACAGGGCGTGGAATTCACCCAGGAGCC
GATCGAGCGCTATGGCGCCATCGACGCCGGTTTCCGTGACCCATCAGGCAATGGTTGGAA
GATGATCGAAGCCCGTTCCGAAGCGAGGCGCCGGCAATGAGTCGCGGTGGCTGGGCACGG
CCCCTGCATCGTTGGACCTCGATCGTGTTCACCCTGGCGGTGATCGCCAACTTCGCCGTT
CGCGGGCTGGGGCAGGGCGAACCTGCAGCGTGGATCACCTATTCGCCGCTGCCGCCGCTG
TTCCTGCAACTGTTCACCGGCCTGTACCTGTTCGCGCTGCACTACGCCGGAAAGCGCCGC
AGCGCCGCATTGGGCACTGCGGGCTGAGCAGGGTCAGGCGACGGCGTCCACCGCGTAGGC
GGCAAGCAGGGCCGGCAGCTGGTCCATGCGCTGGAAAACCACCTTTGCACCGACTGCACG
CAGGGCTTCGGGCGTACTGTGGTGCGGGCCACCCTCACTGAAGCCGAACACGGTGGCGCC
TGCGGCAACGCCCGCAGTGGCGCCGGTGACGGTGTCCTCGATCACTGCACAGCGCGTCGG
GTCGACGCCCAGCGCTGCGGCTGCAGCCAGGTACACGTCCGGGTGCGGCTTGGTGCGCGG
CATGTCCTGGCCACTGAACACATGGGCACCGAAGGCATCAAGGATGCCGACCTTGCCCAG
CTGCAGCTTCACCTTGTGCAGGTCGGCACCGGAAGCGCAGGCGATCCGCCCGCCGGTGGC
CGCAGCGATCGCACGCACGGCCTGGGGTGCCCCCTGGATCGCTTCAAGGTCACGTTCCAG
TGCCTGGTTGCGCTGCTGGCGGAACTCCTCCAGCCATTCCTCGGTGAACGGCTTGCCGGT
GCGCTCTGCGATCAGCCCTGCCAGATGGGCCACGGACTGGCCGAGGAAGACTTCACCCGC
CTGCGCCGGGGTCAGCGGCCAGCCGCGTGCGGTCAGCATTTCCGAGAGAACGCGGGCGAC
CAGCGGCTCGGAATCGACGAGTACGCCGTCGCAGTCGAACAGCACGGCATCAAACGGGAA
ACGGGACATCTACAGCTCCAGGGGGCAATGCAGTGGTGCAATTGCCCGCCATTTTCCCAC
AGCCATCCCTGTGTGGCACCCGGACTGGGTGCCACCCATTCCCGGCCAGCCGGTCAGCCC
AGGTCACAACCCGCCGGCTGCGGCCAGGTGCTGGCCGGCAGCATGTTCTTCAACGAGGCC
GGTGCGTTGATCGCCACGTAGCTCGCACCCAGCAGCTCCTCCAGATCGGCGATGGTCACC
AGATAGCTGTCGAGGCTGCCCAGATTGGCTTCGTTGGGGATGATCCAGCTGATCGCCTTG
GCGGTGCCGGTGTTCGGGTCTCGGGTGATGATGGTTTTCCAGAAGAACTCCGGCGTCGGG
ATGCCGTGGCTGGAAAGGAAGTAGTCGTTGGAGGCGTCGCCGTAGACCACGCCACCATAG
ACATCCACCGGCGCGATATCGCGGTAGCACTCGGCCACGTTCTCGGCCTTCACCCAGATG
CCCTGGTTGAAGCTGGACACCTGCGGAACGATGTTGGTCATGTAGTTGGCGCGGCGGATG
TAGGTCGCGTTGTAGTCCATGTGGTTGGACGTCACCAGATGGCCGCGGTCATAGCCGGAC
TTGATGCTGGCGTAGGATGCGGTGCTGGTCTGGCCGAGGCAGCCTGCCGGCAGGTCCGGA
TCCTTGTAGAAGCTGGACGGCCGCGCGGCCGAACCGGTGTCTGCGGTCAGGGTGTATTCG
TAGCGGGTGGCGCTGTGGATGCTGCAGTCGTAGGTGAGCACGAAGCCGCCCTTGTTGAGG
GTGACGACCTGGGCCTGGGCAGCGCCGGCGAAGGCACTGAGGACGAACGCGAAGAAGAAG
CTTGCAAGGCGCATTGCGGTTCTCCAGCAGAAGTTCAGGGCGCAGCCGTCCGCCACGACC
AGGCCGGGGCGAAGTCATGGGAGGGCGTTGCGGGGACGGGTGCTACGGATTGCGGTAGGA
CGTGACCGCGATGACAGGGCCGTGGGGGCCGTGCGGTGTCGTAAGCGTCACAAGCTGTCG
TCTTTCGGTCAACGACGAAAAGACCAAGCTGTGACAGCGCGCAAGCACTGGAGATGTGTC
AGATGGAGCAGGGCGTGACTGAAACCCAGGCGTGCTAGGGCATCGCGACGCCTGCAGCGG
TCGTCAGGGGTTCGCCTTCAACACGTAGTCGCCATTGCGTGTTCCCGGCACCAGCGACCA
CTCCGGCTTCAGGTCCAGCGACCATCCGGCCCCTGCAGCGGCGGCTCAGTATTTGCGGGC
GCCTGCACGAACACCGCCTTCCAGTCGCTCTGCATCAACGCACCGTCGGTGACTTCCAGG
CTGCCCCAGACGTCGGTCAGCCGCATCGTTGGATATACCGTGCCACGGCCAGGCAACGGC
TGCATCGTGTTGGGGTTGAACTGGATGCGCATGCTGCGCAGGTCCAGGCGCACGACCGGG
CCTGTCACGAAGCGCGCACGATTGTGTTCCAGCTGCGCCAGGCGCTGCTGTTCGCGCAGC
GTTTCAGCTTCGCGCAGTGCTGGCCCGTCGTAGCGCGCGGCAGCTGCCCGCAGTGCGGTA
ACGTCCGTCTGTGGAGGTGCACCGGTCGCTTCGGCCAGGCGCGTGCCGAGATCCCGGGCG
TGGTGGGCGAGATCGCTGCGCCAACCGGGGGCCGCCTGGTCCAGCAGCAGGCCATAGGCC
GGGCCGGTGGCGTAGGCGAAAGAGCGGACGAAGCTGCGATCAGCAACGTGCGCCCGGAGG
TCATGCAGCGCCGCCTGGACGCGTGTCGCGGGTGACGGGTTGCCGACGACCACGCCGGTG
TATTCAGCCAGGCCCTCGTTCAATTCCAGCGCCGCTTCTTCCTGTGCTGCCGCAGGGAAC
TGGCGGTGGCGCTCGGCGCGGAATGCGAGTGCGTCGGTCACCGCAGTGTGCTGCGCCACT
GCATCGGTGCCCGTGAGCGCATCCGCAAGCGCGCGCCATTCCAGCTGCAGCCAGTAGCGT
CCTTCAAGCGTGTCGAGGTGTTCATTGCCGTCCTCTGCCGGCGCTGCGATCGACAGCGCG
GGTTGCAGTCGGTGGAACATCTCGTGGGCCAGCAGCGTGCGTCGCCGGCTTTCGTCCTGT
GGCAGCGGCCAGAGCAGCTGCGTCCAGCGGGTGCCGGACCATTCGACGGCGGTGTTGGCG
ATGATCGCGTCCGGCGGAAGCTGGCCGATGAAAACCTCTCCACGTGCCTGCAGGTTGCCC
TGTGCATCTGCACGGGATGCCGTGACCCGGCGACTGGTCCTGTCCACCAGCATCATTGGC
CCACACAGCGACGCTCCCCAAAGTCGGCCGTTGTCGGCCTGGCACAGCGTTTGCGCCTCT
TCGAAGACTGCGCCAGCGGTCGCGTCGGACAGCGCAGGATCCTCCGCGGACACGGGGCCA
ACGGCAACCAGCAACAGGGCGACAAGTGAAAGCGGCCGGGGTCTCATTATCCATCCGTCC
TTGGGAAGGTCCCGTCATAGCATCGATTCAAAGGTTGCGACAGTGCAGCAACGGTCATGC
TGCGTCGCAAGGTGCCACCCACCATTCGCACTGGTACGGTCCGATCCATTGCACCACCAC
CACCGACGGGGAGAGACCACGATGCGCAAGGTAGTGCTGCTGTTGATCCTGCTGACCGGG
CTGGCGCCCACCGCTTGGGCGGCCACGGTCAAGACCACCCATCGCACCATTCCCAGCTGG
GATGGAACGCCTCTCGGGGCCTTCGTCATCGAACCGCAGGACGCGGGCAGCGGACGCTAT
CCGCTGCTGGTGATGCCCAGCAGCTGGGCCGTGCCCAGCGTGGAGTACGTGGGCGTGGCG
CAGTCGTTGGCCCGGCGCGGCTATGTGGTCATCAGCTACAGCTCGCGTGGCTTCTGGGAG
TCCGGCGGCAGCATCGACATCGCCGGGCCGGCCACGGTGGAGGACGTCAGTGCACTGATT
GACTGGGCGCTGGACAACACCCGCGCCGACCCGTCACGAATCGGCGTATCGGGCATCTCC
TATGGGGCCGGCACCAGCCTGCTGGCGGCCGCACGCGATCCGCGCATCAAGGCAGTGGCT
GCACTGAGTGGATGGGCCGACCTGCAGGCCTCGCTGTACAGCAACGACACCCCCAGCGCA
CAGGGCATCGCGCTGTTGGTTGCCGCAGGCCTGGCCACCGGTCGCCCGGGACCGGAGCTG
TCCACCATCAATCGCAATGTGCTGGTCGGCAATTACCAGGGCGCGGTGGACTCGCTGTTG
CCGGTGGCGGCGCAGCGCAGCCCCGGGGCCAGCATCGACGAGATCAACGCCAACCAGCCA
GCGGTGTTCCTGGCCAACGCCTTCAACGACAGCCTGTTCCCGCCGGGCCAGCTGGTCGAT
TTCTTCAACCGCCTGAAGGGCCCCAAGCAGCTGCAGTTGCGCCATGGCGATCACGCGCTC
AACGAAGCCTTTGGCGCACTGGGTGTTCCCAACGAGGTCTACGATTCGGTGGGCGACTGG
TTCGACCATTACCTGAAGGGGGTGGCCAATGGCATCGACCGGCAGCCTGCGGTGCAGCTG
AAGTCACAGAAGGGCAGCTGGAGCACGTATGCGAACTGGCAGGCGACCAGCAAGGGTGCG
GTCAGCTACGGCCTGACCGCACCCTCTGGCCTGCTGCTGCCGACCGGTGGCCTGGTCGAG
AATGGCAGCAATACTGGCTGGAACTATCGCATCGGCAGCGGGCTGCTGACCGCAGCCAAT
TCCGGCGTGGCGATGGCCTCCGGCGCGCTGCAGATGATCAATCTGCCGCCGGGTGCCTAC
GTGCCGTTTGTTGGCCGCAGTGCTGCCGGCGTCTGGCAGGGGCCGATCCAGTGGAGCGCC
AAACGGCTGGACGGTACGCCGGAAGTGCGCCTGACGGTCACGCCCAGCCGCGCCAATACC
ACGCTGTATGCCTACCTGTACGCCGAGGATGTGCTGGGCAACGGCCAGCTGATCAGCCAC
AAGCCGTACACGCTGCGCGGTGCCACGCCGGGCCAGCCGAAGACGCTCGACCTGCGGCTG
GAAGCGAGCAGCTGGAACCTTCCAGCCGGCAGCCGCCTGACCCTGGTGGTTGATACCGTG
GATCTGCGCTATGCGGGCATCAGCCAGTTGGGTGGCACGGTGAGCTTCAGTTCACCGGCG
AACGCGCCGTCGGTATTGAAGGTGCCGCTGCATTGATGTGGCGCCGTGCCCGTTGCGGCG
GGCACGGTACGCCAGCGCGGAAAGCTGCGAGACTGCAGGTCGGTCCGGTAGAGGGATGAA
TCCATGGCCATTGCATGGCTGTTGCTGGGTGCAGTGCTGGCTGCACCTGCCACGCAGGAC
GCGCCGATCGACTGGCCGAGTACGCTGCAGAAGGATCTGGAGGCTGCCGATGCGGCGATG
CGCGGCAGCCATCCCGGGGCCGTTGATCGGCAGAACCCCGGATTCGGCGCCCAGCTGGAC
GCTGCCCTGGCACTGGCACGCTCCCGCGTTGGAAAGGCGAAGAGTTTCGCGGGCTACTGG
TGGGCCATGAAGGGCTATGCAGCCTCTTTCAACGATGGTCATGTCAGCCTCAATGCGCTT
GCCGGGGCTCCCGAGCTGCCAACGCGGTGGCCCGGCTTCCTGACCGGCTTCGATGGCGAC
ACGCAGGTGGTCATGACCGTGGACGGTGGCCCAGGCCATCCGCCACTTGGAGCACGATTG
CTGTCCTGTGATGGCATCGATGCACAGACGCTGGCTGCGCGCAGGATCGGGGACTTCAGC
GGGCGCTGGAACCTGCAGGCGAGCCGCATCCACGGCGGCGGTGAGGTATTGCTGGAGCAG
GGCAATCCTTACGTGCCGGCACTGCGCACCTGCGTTTTCCTGGTGGATGGACGCGAGAAG
CCCTACGCGCTGCAGTGGCAGCCACTGCAGGCGGCACAGCGCAAGGCGCGCCTGGCCGAT
ACCCGTCGCAGCTTCCGCCCGGCCAATGGCTGGCACATCATGCCCGATGGCGGCTACTGG
ATCACCACCAGCAGCTTCAATGCCGACCCTACGGAGCAGAACTTCAAGGAACTGACCGCG
CTGCTCGAGCAGCTTGCTCCAAAAGCCGAAGCACTGCAGCAGGCACGGTTGGTCGTGCTG
GATGTGCGTGGCAACAGTGGCGGTGCTTCGCAATGGAGCATCGAACTGGCGCGATTGATC
TGGGGCCGTGCCGCCGTGGACGCGCTGTCCGATCCCAGCTGGGTGGAGTGGCGGACCTCC
GAGGCCAACATCGCCCAGTTGCGCGGCTTCCTGCAGAAGCTGGTGCAGGCGCCCGACGCG
TCGCCAGAGCTGCGTCGCATGCTGGAATCGGTGACGACGGGCATGGCACAGGCACGCGGC
CGGGGTGAGGCAGTGTGGCGCGAGCCATCCGAGGCCAGGGCAGATATAGCTGCAACTGCA
GGCCCGGCCGCTCCGCTGCGCAGGGGCAGGGTGGTGATCGTGGCCGATGCCTCCTGCGGC
TCGGCCTGCCTCGATGCACTGGATCTGTGGAAACGGCTGGGCGCGATGCAGGTCGGCGTC
GAGACTTCGGCCGACAGCCTCTACATGGATGTCAGGCCGGAGCGGCTGCCGAGCGGCCTG
GCCAGGATTTCCGTACCGATGAAGGTTTTCCGAGGCCGGGTGCGCGGTTCCAATGAACCG
CATGTTCCGGATCGTCGCTATGACGGCGACATGCGGGACACACGCGCACTGGAAGCGTGG
CTGCTGGCGCTGTGAGGACGCGCTTGCCCGTGACGCGGGATTCCCACGTGCTGTTGCCGG
ACGCAACGCTGGGTCAGCGCAGGTCCGGTGGATTCATCGAAGCGTCGCGGACACAGGGAT
CACCAGCGTCCGGTGTCAAGCGCGCCTCGATGTCCGGTGGAAACCGCGGAATCCTGCTGG
TCTGCATCACCACCCAGCGCATGATCGTGTGCAGGTAGTTGAGTGGCAGCATCGTGAGCC
ACATGAAACCCGGGAGCTGCGCGTCTTCGGCGAAGATGCGCTCCTTGCCGGACGCGAAGC
TCTCGTGCTTGCCGTCCAGCGGCATGCAGTAGTGCACCGCGTCCACGACGGCTGCCGGTC
CTTCTTCCATGTAGCGCCGCAGGAACTCCCAGTGGGCATGTGCGTTCTCGATGCGAGAGG
TCGCGATGCAGAACGCGAACGTCTCCCGTACTGTGACGCCATCCGCGTCCAGGATCAGTC
CGCGGACATCCCAGTTGTACCATCCGAAGGTTCCGGTTCCGCGGCCAAGCGTGAAATAGA
CCTGGTCCCAGGGCACGCTGAGGGTGGTGCCATCCAGCCGGAACACGTGTATCTGCCGGT
GCTTGCGATCGAGCGCGATCGGATAGTAGGTCCAGCGGAACAGCTCGAGGCAAGCCACCC
AGATGCTCGCTGCAGTGAAGGCGGCCAGCATCGCCATGCCGATGAATATCGCCTCCCACA
GGCCGTTTTCGTTGGGTAGCCTGTTCACGATCAGCAACCAGAGCAGCATCAGCATGCCGC
CCAGCCCGAAGGCAATACCGATCGCGCCCAGCAGGGCTGCAAAGCCACGCGCGGCGAACC
AGCGATCCACCGAAACCAGGCCGTTCGAATTCATCTTCACCACGCACAGCTGCGCCAACG
GCACGACATCCAGCCGCTTCTTCTGCAGCAGGCGGTGCTCGCGATCAAACGCATTCAGTG
GGCGGTTGTTGGGAAACTTGCGCGTGTATCCGGTGTAATCCATGGGCGATCCCTGCGCGA
TTCCGGCGCCCGTTGGATTCTAGCGGGATTCTCCCGGGGGGAGATCAGCGACGAACGTCG
AACGGATGGCTCTCCATCAGTGCCCGGACTTCAGCTTCGCGGGCAGGGCTGAAGTCGCCG
GGAATGGCGTGCTTCAACGCGCCCGCAGCCAGTCCGAAGCGGACGGTGCTTTCTGCGTCT
AGACCGGACAGCAATCCGTGCAGGACGCCGGCGGCAAAGGCATCGCCACCGCCGATGCGA
TCAACGATGCCGGGCAGCGGCCTCGGAGCCGCCTGCGCGCGGGTTCCATCGCGTCCCAGC
AGCAGCGCACCGAGCACGTGATGGTCTGCACTCACCACCTCGCGCTGGGTGCAGGACAGC
CACCGCAGGTGCGGGAACGCGGCAAAGGCAGCGGCCGCAGCGGCCTCGGTTCGGGCGACC
GCATCGTCCTGCGCGAAGTGCAGCCCCAGCACCAGTTCGATGTCCCGATGATCGGCAAAG
ACAATGTCGGCCTCGGCGAAGACCTCGCGCAGGATCGCCGCTGCGTCGCCATCCCAGCGT
CGCCACAGTGAGGGACGATAATTGCCGTCGAAGGACACCTGCACACCGGCCGCGCGAGCC
GCACGCACGGCACCCAGCACCGACTCGGCCACGTTGGCGCCCAGCGCCGGGCTCACGCCC
GAGACATGCAGCAGGTGCGCGCCGGACAGCAGGGCAGGCCACGCATGGTCACTGGCATTG
CTGTTTGCGAATGCAGAACCGGCCCGGTCATACACCACTTCACTGGCGCGCTGCACCGCA
CCGGTCGCCAGGAAGTACAGGCCCATGCGATCACCCTCCACTTCACGCACGGCGCCCACG
CCCACGCCATGCCGCCGCAGCTCGGCCACAGCATGCCGGCCCAGCGCGTTACCGGGTACC
GTGCTGACCATCTGCACATCGTGGCCCAGGCTGGCCAGCGAGACCGCCACATTGGCCTCG
GCACCTCCCACATGAACCTGCAGCTGCGGCGTCTGCAGCAGCAGTTCACGACCGGGTGCA
CCCAGGCGCAGCAGCAACTCACCGAAACAAACGACGCGGCTCATCGGTTCTCTCTCACTC
GGGGGTGGTGCAGCCCAGCATGCGCAGATCGATGGCATCGGCCATGCGCCGGTAGCCTTC
GTCGTTGGGATGCAGATGGTCGCGGGTGATCTCGTTGGGCAACGATTCGGCTGCCTTCGG
GTCACGCAGCGCGGCATCGAAATCGATGATGCCATCGAAGCCGCTGTTGCCGCCGCGTGC
CCACTGGTTGATCGTGGTGCGGGTGGCGGCGGACACGGGCTCGTAGCGCTCGGAACCGCC
GAACGGGGTCAACGTACCCAGCCAGGCGCGGATGCCGTGCGCATGCAGCCGCGCCGCAAC
CTGCTGATAGCCCAGCAGCATGTCCGCCGCACTGCGTCCAGGCAGCGGCTGCGCGCCACC
ACCGTGGCGGATGTCATTGATGCCTTCGAACAGGATCACCTGATCGGCGTCGGCCACCGC
GATCACATCGCGATCCAATCGTGACAGCGCACTGTGGCTGCGGCCGTGGTCAAGCAGCTT
GTTGCCGCTGATGCCCTGGTTGAGCACCACGAACCGGTTCGGGCAGGCCTGCTGCAGGCG
CTGCGCCAATCGCTCCGGCCACTGGTTGAAGCTGCCGCGGCGTGCGGTGGCGCCTTCCGT
GATGGAATCGCCCAGCGCCACGATTACCTGGGGACGATCATCACGCTGCACCATCACTGC
CGAGAACACGTTCTGCTGGTAGCTCAGCCGCACGCTGTCGGCGACGGCTGTCTGCTTGCC
ATCTGCGACCCGCAGCTCGGTGCGGCGCACCGCGGGGCGGGTGGGCTGCGGGAAATAGGC
ACTCACGCTGATCTCCTGCAGCGCCGCCACCGGCATCCGCACCGGGTCGCTCAGCAGCGC
GGCTCCGACCGGCACCTCGATGACCGCGCGGCCATCCACCGTTACCGGCAGCGGTGCGGC
CTTGCCGTCCTTCACTCCCACACGCAGGTCCTCGACCCGCAAGGGCGTCGTGCCGAGCTC
GTTGCTGATGCGCAGCCGCAGCGCATCGCCACGGCTGCCGATACGCATGTCCTGGCGCAC
GGTCTGTGCGGCGAACTGTACGGGTGCCTCGGACGTTCCGTCCTTGCGGTCGGGCGCGGG
CGCGGCCGTCCAGGCAGTGACCCACACGGGTGCAGCCCACACGGCGGGCGCCGTCATGGC
GGAGCAGAGCGTCAATGAAAACAGAAGTGTCCAGCGCTGCATGGGCAGGAGTCCGGTCAG
GTGTCAGGAGAAGTAGGTGCCGCCGTTGACGTCCAGATTCGCGCCGGTGATGAACGCCGC
CGCATCCGAGGCCAGGAACACCGCAGCGTCGGCGGCTTCGTCCGGCGCGCCCTGGCGGCG
CAACGGGGTGGCGCCGGCAACGGCCGTGCGTACTTCCGGCTTGGTGAATTCATCGTGGAA
GCGGGTGGCGATCATGCCGCAGCACAGCGCGTTCACCCGGATACCCTTCGGCCCCAGCTC
CTTGGCCATGGCGCGGGTGAAGGTCATCACCGCCGCCTTGGCGGTGGCGTAGATCGATGC
GCCCGGGCCGCCGCCATCACGACCTGCCTGCGAGGCGAAGTTGACGATGGCCGCGCCTTC
GCGCATGTGCGGCACCACCGCGTGGGTGGTGAGGTAGGTCGAGGTCAGGTTCAGGTCCAT
CACGGTGTGGAAGAACACCGGGTCGATGTCGGCCAGCGGTCGGCGCTGCACCATGCCACC
GGCCACGTTCACCAGCAGGTCGATGCGCTCGCCGAACGCGGCCTGTGCCGCAGCGACCAG
GCCGGCGACGGCCGTGGCATCGGTGACGTCGGCGCGATGCACCATGGCCTGGCCACCGGC
CGCCTGGATCCGTGCCAGCGTTTCCTGGGCACTGGCCTCGTCATTGGCGTAGTTGATGCA
GACGCGTGCACCGGCGGCAGCCAGCTTGATCGAAACGGCGCGACCGATATCGCGGCCACC
GCCGGTGACAATGGCCACCTTGTCCTGGAACGACATGCGGAAAACTCCTTGGTTTGCGGG
GGGATGAAAAACGTGGGCTCAACCGCCGCGGCGGTCGAGCTTCCGGATAGGGCCGGTCCA
CCACCACAGCGCGGCCAGCGACAGCGGCACCAGGGCGGCAACGAGGATGAAGATCGGGGC
ATAGGAGTGGCGGGTCAGCACCGGCACCAGCCAGGTGGTGATCAAGGTGCCGGCCACGGC
GGCCAGGCCACCCAGGCCTGCCAGCGTGCCCACCGAGCGGCCGTCGAACAGGTCGCCCGG
CAGGGTCTGGATGTTGCCGATGGCCACCTGGAAGCCGAACAGCACCGCAGCGATTGCCAG
CACCGCCAGCAGCGGCTGGTTGGCCAGCACGGCACCCAGGAGGGCAGGAGCCATGACCAC
GCAGCCCAGCGTGATGGACAGCTTGCGGGCGCGGTCCACGCTGTGCCCGGCGCGTATTAG
GCGCCCGGACAACCAGCCACCACTCAGGCTGCCCAGCATCGCGCCGACAAACGGAACCCA
GGCGAACAGGCCGATCTGCTTGATGTCGAAGCCGAAGGTTTCAGCCAGGTAGATCGGCAG
CCAGGACACGAACAGCCACCAGATCGGGTCCAGCAGGAAGCGGCAGGCGAGCATGCCCCA
GCTCTGCCGGTGGGCCAGCAGCTCACGAACGCTGGCCTTCGGCGCCACCACCGCCTGTTG
CCCGGCCTGGTCTTCCTGGATCAGCCGGCGCTCGGCATCGCTCACCCACGGGTGCTTGTC
CGGGCCGGCGCGGTAGACAAACAGCCATGGCAGCAGCCACAGGAAACCGATTGCACCGAC
CAGCACGAAGGTGCCGCGCCAGCCCAGCCACAGGTACAAGCCGGCGATGGCCGGTGCGGA
CACGATCGCGCCGATCGACGCACCCGCGTTGAACACGCCTTGCGCCAATGCGCGCTCGCG
CGCCGGGAACCACTCGGCATTGGCCTTCACCGCGCCCGGCCACGCACCGGCCTCGCTGAT
GCCCAGCATCGCCCGCACCAGGCTGAAGGACAGCATCGAATGGGTGATCGAGTGCAGGGC
GATGGAGATCGACCACACGCTGATCGACAGGGCGAAACCCAGGCGCGTGCCGATCATGTC
GAACAGGCGGCCGAACAGGAACTGGCCGGCGGCGTAGAACAGCATGAACACCGTCACCAG
CAGGGCGTAGTCATCCTTGGTCGCGCCCACTTCCCTGGCGATTTCCGGCCACATCACCGC
CAGTGCATTGCGGTCGATGTAGTTGATGACCGTTGCCACGGCGATCAGGCCCACGATCAG
CCAGCGCACGGCTGAACGCACCGGTACCTTGCGCAGCTTAGCCACCACCGCAGGGCCGTT
CATTTGCCGTCACCCTTGCTGCGGTCCATGCGTGCGTGGCTGCCGCTCCAGCGGTAGGCA
TGGCCGTCCACGCTCACGCTGTGCTCGCCCTTGGCGCTGCTGTCGTCGGCCACGCCGAGG
GCGATGCGCGCACCGCTGGCCAGGCGCAACTCGATCACCTCAGCATCGCTGCCGCGGGTG
CGCACGATGTCCCTGATGCGGCTGTCGGCCCCGTGCACGTACTCGGCGGTGCCGTTGTAC
TCGCCATGCGGCTCCAGCACGCTGAAGAAGGTGACGTCCTTCTGGCCGTCCACGCGGAGC
AGGGCAGGCTCGCGGCGCAGGTTGAATTCCGGATCGTTCGCGCCGCTTTCCACCAGCAGC
GCCTGCGCCGGCGCACTGCTGCCGAAGCGGTAGGTGTAGAAGCGCCCGTCCAGCAGCCAC
GCCAGCGACCGCGGCTCGCTGCCGGGTTTGCTGCGTGCATCCAGCCACAGGTGCTGGTAG
CCGTTGTCCTTGCCCAGAACCGGGCGCTGGCTGGGGAAGTGCTCGGCCTCGAAGCCGGTG
GTGACGATGTGGCCGTTGAAGTGCAGCGGCAGGTCGTAGCGCGCGGCCTTGTCGCCGTGC
ACCTGCAGCAGGTCCAGCACCACCGGCAAGCCCAGGTCGGGGTGGCGCAGCAGCGCCTGG
GTGCGGGTGAACGCCACGCCGGGATAGGCATCGCGCATCGTTGCCGAGGCAATCTGGGTA
TCGGCATCGGCCTGGAAGAAGCGCACTTGCGGGGCATGCGCCTCGCCACGCTTCCAGTCG
CCGTTGAAGTGGCTCTGCTCGTCCACCACCAGGGTGTTGTGGGCCACGGTCTGCTTGGCC
CAACTGCGGTTCTCGGCCAGGTAGATGCCACCGCGCTTGGCTTCCACGTTGAGGAAGCGG
GCGGCGCCGTAATCGGTCACCACCGGGTTGCCGTTGTCGTAGAACAGCCAGTTGAGCTTG
TCGAAGTGGCCGTGTCCCATGCCCTGCATCGTGTCCTTCTGCACCAGTGCCTGGCCGCGT
TCGCCGTTCATGCGCAGGATCGCCAGGCCGCCGCGGTCGCCGTCGGGGTCATCGCGCAGC
AGCATCGGGCGGTAGTCGAAGGGCTTGGCCTTGTTGGCGGCCAGTGCCTGCGCCACCTGC
AGGCCTTCGGGCGAAAGCAGCAGGCGTTTCTGCTGCTGGGCCACCGACAGCAGGCGGTCA
TCACCGGTGCGCGCATAGGCGATGCCGATGCCGGCCACCAGCTCTTCGGTGTCGATGCCC
TTGTCCAGGATCGCATCGTTGATCGGGAAGAACAGGCCGCCATAGCTGGACTGCACCAGC
ACATCCACCGCCTTCAGCAGCACGCCATCGCGACGCGCGAAGATCTTCCGCTGCGGCTCA
TTGCGTTCGATGGCGTTGGCGAACAGCAGGAACGGCGCCAGTGCATAGCGCTGGTAGTAG
GGGCCTTCCTCGTAGTAGCCATCGGGCGAGAACAGCAGGTCGATCTGCCGCAGGAAGCCG
AACTTGTCGTCCTTCTGGCTGCCGCGCAGGGACTTCTCCACCAGTTCCTGGTCGCGCAGC
ACGTAGCCGGTCATGCCGGTGGCGGCCACCGCCCACGTGGCGTGGTTATGGATCTGGTCG
TAGTTCTTCGGTTCGCTGACGAGGAACTCGGCCATCGGCCGGAACACCTTCGATTCGATG
GTGTTGCGGTCCTCGGCGGACAGCACGTCACGGATCGCGTCGTAGCCCTGGATGGCGTTG
ACCAGCCACACCGAATCGTTGAGCACCTGCCAGAACACGCGGCCGGGAATCTGGCCCCTG
CCTTCCGGGTGCGGGCCGAGCGTCGGGTACAGCTGGGCATACTGAAGCAGCATGTCACGC
GCGTAATCCACGTAGGTCCTGTCGCCGGTCAACCGGAACAGCGTGCCCGCCGCCAACAGT
GCCTGGTAGTTGCGCTTGTGCTGTTCATGGGTGCGCCCGCCGCCCTTGTCCCTGGGCACC
GGCACGTCGATGCCGGCCTTCATCATCTTCTTCAGTGTTGCCTCGGTGCGCGCCTGCTCC
TTGGCGAACCACGGGTAGCGGCGGCCTTCGCTGGCCATCTGCTGCCACTGCGCAGCGGTG
ACCAGCACCGGCGCGGTGTCGGCCTGCCGCGCAGCGGCAGCGGGCGCTGCGGACAGCGAT
GCGCTCGGCAGCAGGGCGAAGGGGGCGGCCAAAGCCAGGGAAACGAACAGCGGCTGCAAC
CTCATCGATCAACTCCATTGCGGGTGCGTGACAGGGCAACTTCGCCCACCTTGGGATACC
AGTCGACGCCGGTCGCCTCGCGCGCGGTCATCGCCAGGGCAGGATCGGCGCCCACGGCGG
GCAGGGCAGGCGTGGCCACCCACAATCCGCTGGCAGCCTGCTGCAGACTGACGCCACGGC
CCTCTACGCCACCCGGGAACACGGTGCTGGCTGCCGGCGACTGCACGTTGCCGCTGAAGT
CGATGCCGGCCAGCGAACTGGCGGCATTCGGCGGGTTCCTGCTGCTGCGGTTGACGATCA
GGTTGCCGGTGAAGCGGCTGCTGCTGGCGGCGACCACGATGCCTTTGGCTTCATCGTGGC
CGACGCCGAAACTGATCTTCGCCGCGTCCACGAAGGTGTTGCGATTGATCGTGGCATTCA
CCACCGGCGCATAGCCGGACAGCGGAGGACTGGCCTGCGCATCCATCACCGCCAGTGCCG
AGCGGTTGCTGGACCCGGCCAGCCGCTCGAAGTAGTTGTTGCTGACGGTCTGGTCGGCGT
TGATGATGCGTACGCCGCCGGTGCCGGCCTTGTCATCGCCGAGGAAGACGTTGTCGATCA
CCCGGTTGCCGTTGCCATGGCGCAGGGTCAACGCGCCGGCCGAACGGTAGAACACGTTGC
CGCGGTAGGTGTTGCCGCCGGACTTGTTGCTGATGATCTCAGTCTCGCCGTCGCAGCCTT
CGAACCAGTTGTTCTCCACCGTGCTGTTGGAATCGCTCAGTGAGCTGTCGCTGGTGCCGA
CGCGGATCGTTTCGCCCCCGTTGACGCCCAGCGCCGGGCGCGGCCCGAACCAGTTGTGGT
CGATACGGTGCTGGTTGTCCAGGCCCTGGGTGGCATCGCGCACCACCACCACGGTCGGCC
CGGCGTTGGTCTTGCCGCGCAACTGGCTGTGATCCAACCGGTTGTTGCTGCCATACAGCG
ATACCCAGTAGTCCTGGTCGCTGGCATCCGGGTTGGTGTAGTCATCGATCACCAGGCCGG
TGACGCGGCTGTTGCTGGCGACGGCCTTGCTCGACTCGCGGAACGCCACCACCGCATCAC
CCGGCGCATAGCCGTTGCGGAACACCAGGTTGGACACCTGCAGGTAGTTCCCGGCCAGGC
GCAGGTCCGAGCGTCCGCTGAGGACGACCTTGCCGGCGGTCTGCGCGCGCAGCACGATCG
GTGCGGCTGCCGTGCCCTGACCCTTAAGCAGCAGCCGGGCATCGGTCCAGGTGCCGTCAG
CCAGCACGATCTCATCGCCAGGCTGCAGCGCCGAGGCGGCGGTAGTGAACTCCGCGACAT
CGTGGACGAGCCAGCTGGCTGCACTTGCTGCTGAAGTGGTCAGGCACATTGCCAGACCAG
TGGTCAGGCAAAACAGCCATGAATCATTGGATCGGTGACGCGCCAGCGAGTGAATGCGCA
TGAAATCCTTCCAGGGACGGCCGGGCCGTCGTTTCAGGGTGGGCCTGCATACCACTTTCG
GGTCTGTTGTAAGCCACCTTTCGCGCAAAGTCATGCTGCATGAGCACATTAAATTGCGAT
CAAGTGGTATGGATCAAAGGCATTTGAACAATCGCATACCAATTGGTTGACATTTTCATG
TCGCCGTGCCGAAGCTGCGTCCCACGCCTGGCATGCAGGCGATCCTGTGGGAGGAGGAAA
CCATGCGGCGACCCGCCGGAGCAGTGCACAGCATCTCGTTGTCCCCCACACCCCTGATCG
TGGCGCTGCTCGCCGTGCTGGCGGGGCTGCCCACGGCCCAGGCGCAATCCGGCAAGGACG
CGGCAGGGCAGGATCCCACCACGCTGGACCAGGTGCAGGTCACCGGCATCCGCGAATCGA
TGCAGAGTTCGATCAACAAGAAGCGCGATGACACGGTCATTGCCGACGTGCTCACGGCCG
ATGACATCGGCGACCTGCCGGCGCCTTCGCTGGCCGATGCGATCGAGACCCTGACCGGCG
CCGCTTCGACCCGCGACAAGACCGGCGCCTCGGAAATCTCCATCCGTGGCCTGGGTGCCT
TCCTCAGCAGCACCAACTTCAATGGCCGCGAGATCACCAACGGCAGCGGCGACCGCTCGG
TGAACTTCAACATGTTCCCCGCCGAGCTGATCAATACGGTGGCCATCTACAAGACCCAGC
GCGCCGACATCATCGAAGGCGGCGTGGCTGGCACCATCGGCCTGGAAACAGTGCGCCCAC
TGGAGTACGGCAAGCGTGCGGCGCAGCTGGACCTGCGCGGCAGCTGGGCCGAGTATGACA
AGAAGTACCGCGACGACGACGGCATCGGCTATCGCGGCACCGCCAGCTACATCGACCAGT
TCGAGTTCGGCAACGGGCAGAAGCTGGGCATCTCGCTGGGCTTCCAGCGCCTGGACGGCA
CCGACCCGGAAGAGAGCATCACCAGCGGTTCCACCTGGTATGCCTGCGATGGCACGCAGA
ACGTGGGCAATGCCAACTGCAATGAAGTGTCCGCGCAGGCCATCGCCAACGGCGCGCCGT
ACTACCTGGTGCCAAGCAGCCGCATCTACCGGCTCAAGCAGGAGCGCAACGACCGGCAGA
GCGAGTTCGCCGCATTGCAGTGGCGGCCCAATGACGTGGTTGAAGTGAACCTCGACTTCG
AACACACCGAGCGCAACTGGTACGAGAACCGCAGCGACCTGAGCCTGTCCAACGCCCGCC
GTGGCATCACCCGGCGTGAGGTGGACGAGGACGGCATCGTGCGCCACCTGCATGGCAGCA
CCTCGATTGATTCCACTTCAAACCGCTACTGGCGTGGCGAGGAGTACACCGGGGGTGGCC
TGAACCTGATCCTGCGACCGACCCCGGCCTGGGAACTGTCCACCGATCTTTCGTACTCGC
ACACCAATCGCCTCGACAGCGAGCGCATGACCCGCCTTCGTGCCAACCAGCGCGACGTCA
ACAATGCCATCGTGCCGGGCATCAGCAGTGGTGCCACCGGCTACGTGGACTATGACTGGG
ACTGGCACGGCGAAGTGCCCAGTGTCGCGCTGGCGCCGAACTTCGACCCCAACAACTGGG
ACGCCTACACCGGCGCGTCGCGCGTCACCTCCAGCGCAACGGAGAACGACCACAGGATCA
AGGCCGGCCGCTTCGATGCCAGCTTCATGCCGGAGTCCGGCTTCTTCACCCGCATCAAGG
GTGGCGTGCGTGCCAGCCAGGCTGACTACCGTCTGCGCGACAACACCCTGGTAACCGACT
ACGACCAGCGCGTGGCGGCCGACAAGGCGAAGATCATCGCCGCCAACCGGGCCTGCCGCG
CGCCGTTCCCGCAGGATGACTTCATGGATGCCGCCAGCGGCAACACGATCTCCTCGTGGG
CGTACTTCGATCCGAACTGCCTGTACCAGTCGTTCCGTGGCAGCCTCGACAGTGGGTTGG
ATCCGGGTTTCCAGGATCCGAACAATGTCGATATCACCGAGAAGACACGCGCGCTCTATC
TGATGGGGGAGTTCAGCAGCAGCCTGTTCGGCTTGCCGGTGACCGGCAACCTCGGCCTGC
GCTGGGTCAAGACCGATGTTCGCTCCGAAGGCGTGCGTACCGGGCTGCGTATCGAGGACA
ATGGTGACGGCACGATCCGCCTGCAACCCACCGGTGCGTACAGCACGCAGGTGTTCAAGG
CGGGCAACGACAAGCTGCTGCCCAGCCTCAACGCGGCCTTCGAACTGCGCCCGGACCTGT
TGCTGCGGGTCGGTGCATACCGCGCGATGTCACGGCCGGACATCGCCGCGCTGGGTGCCG
GGCGCACCATCAACGTGAGCAGTGATGCCACCTACGGCAATCTGGCCGACGCGCTGGATG
ACATCAGCGCCAGCGGCAACCCCGCCGCGCAGCCGCTGATGTCCTGGAACGGCGACCTGT
CACTGGAGTGGTACCCGAACCCGGACACGATGCTGGCCGGCGCGGTGTACTGGAAGCAGT
TCAACGGCGGCACGGCCACTGCGCTGGTGCCGGAGACCTACACCATCGACGGCCAGAGCG
TGACCGTGCCGGTACGCCAGCAGGTAACCACCGACGAGGACAGCACGCTGACCGGCTTCG
AGCTGACCGCCACCCATCGACTGTCGTACCTGCCCAAGCCGTTCGACGGACTGGGCTTCA
AGGTCAGTTACAACTACGCCGATGCCGACTACCGGACCCAGGACTCGCGACTGGGCGAGC
AGCTGGCCAGTGACGGCACGATCATTCCGGCGATCGTGCCGCCGGCGGGCCTCAGCGGCT
TCTCGCGGCACGTCCTGTCCGGCTCGATCTACTGGGACGTCGGGCGCTTCAACATCCAGG
CCATCGGCAAGTTCCGCTCGCACTACTATCAGGACTTCACCGGCAACACCGCACAGCAGA
ACCGCTACTACGATGACAACACCAGCGTGGACCTGCGCCTGCGCTACCGGGTGAACAAGC
GGTTGTCGCTGTCGCTGGAGTTGATGAACCTGACCAACGAGCCGCGCGTGGCCTACCAGC
CGCTTTATGGGAACTTCCGCGAAGTGGTGACCTACGGGCGACGTGCGTATTTCGGTGTAC
GATACAAGTTCTGAACAGGGCGGCGCGGCCAGTGGTCGCGCCGTCGCTCCAACCGGACCC
TTGCCGGCCGCGGTGGCAGGGCAGGGACCGGGAAGGAATCGCCAAGGGTCAGCCGCATGT
CCGCCAACCGCCTTTACCAGACCATCGCTGCCAAGCTCCGCAAGCTGATCGAGGACGGCG
AATTTCCGCCGGGCTCGCGGCTGCCGGGCGAGCGTGAACTGGCCGAACGGTTCGGTGTCA
GCCGGGTCACCATCCGCGAAGCCGAGATCGCACTGGAAGCACAGGGCTGGATCGCGATCC
GCATCGGTTCGGGCGTGCATGTGAAGCCGCGCCCGACGCAGGCGCCCGGCGGGCTGCCGG
ATGTCAGCGCCTTCGACCTCACCGCTGCCCGCGCGGTATTCGAGGCCGAGGCCGCCGCTC
TGGCGGCAAGCAATCTGGATGATGCCGGCATTGCCGAGCTGCAGGCGTTGGCCGAAGCAC
TGTGCCGTCGCGACCTGAGCGACGCGGAAGCTGGCGAGTACGACCGCCGTTTCCACCTGG
CCATCGCACGGCTTTCCGGCAACCCGGTGGTGGAGTTCTTCGTGCAGCAGATCTGGCGCA
TGCGCAGCGAACTGCCGCGGGTAACCGAGGTCTATGCACGGGTCTGCCATGATGATGGCG
CCAGCCGTGCCGACGAGCACATGGCGATCTTCGAAGCCCTGCGCGCGCGTGATCCGGTGG
CCGCGCGCAATGCGATGCGCCATCACTTCCAGCGTCTGTTCGAGGCCATGCTGCAGGCGA
CCGAAAGCCAGGCGCTGGAGGAGATCCGCCGCCGCACGCAGCAGGACCGCGAACGGTTCA
TGGCCACGACGCGTATCTGAGTAACGGCGTTTCCAGGGCCGCCGGGGCGGGTCAGGACGC
TGTGACGTGCGGGGAATCATCCTTGCCGGTGCCGACGAGCGCGAAGTAAGCTCTGCTTCG
TCGACGAGGGGGACACCATGTACGCAAGGATCGCGGCAGCTGCGCTGCTGTGTATGACGG
CCCTGCCTGCGTCGAGCGCCAACCGCGGCTCGACGGTGATGGAGGATTACGCGGCGGCGC
TGAATGCCCGCGGGCAGATTCTGCAGTTGGATACCGGTGACATGTTCGGGGAAAGGATCG
GGCTGTTTACCGGCTCGGTGGAATTTCTGCAGACGGACGTCGACCTGCCGGGCAACAGTG
CGCTGGAGGTGGGCATCAAGCGGCGCTTGGTGGCAGGTGCGCAGGGCCGGCAGGGATTGG
GCATGTTCGGGGTGTGGGACCTGGCCCTGCCCAGGGTGCATGGAACGTTCAGCACCCAGG
GGGGATGGAAGAATTACGTGGTGGCCGAGCCGCTCAACCGCTGTTCGAAGTTCACCCCGC
CTCCAACCGAGATCGTCACGGTGAAGGCACAGACGCCGACAGGACCGGGGACATTCACCG
AGTACTTCAACTCCGACGAGTTCTGGCATGGAACGCAGCTCTACCTGCCAGAGACCGGTG
ACGAAGATCTACTCGCGCAAAGCAACGAATGGCCGGTGCCGAGTACAGGCCATGCGTACC
CGATGCGAACCAAGAGCGGCAATGTCATCCGCTGCGTCGCCATGGACGATGGGGCAGGTG
AGGGCTTCGAAGTCACGACGCCTGCCGGTATCACCTATACGCTCAATCATATGGCCAGCC
TTGGTAGCGGACCGCCATTGATCAAGAAGGGATACTCGCGGGGAAACTTCGGCTCGGTTA
CGGAGTTCGAGTTCGTTCTTTTCCGGCAGGAGTTCCATATTCTTCCGACCAGTGCCCGAG
ACCGGTTTGGCAATTCGGTGACCTACACGTGGGATCCGGCAAATCCACGGCAGTTGCTGC
GCATCGCAGCCAACGATGGCCGCACCGTCGATCTCGAATGGACGGCTGGATCGCCCAGCA
CGCTGCCAAGCGAAGTGAGCGCGGTCCGTGCGGGCGGGAGGACGTGGACCTACGGTACCG
TGGTGGGTGGCTACAAGGTCACCTTCCCGGACCAGTCCTACTGGCAGACTACGGGGTTCA
ACGCAGGCACCATGGGTGCCGGTGCCGTTCCCGCAGAGCGGGGTTTCTGCCGGAATCCGG
GTGTGGTGACCTACGGCCATTCCGGTTCGATCCGCCATCCCAGTGGTGCAGTGGCGAAGT
ATCGCTTCGAGCCGACGCTGCATGGCCGCTCGTGGGCGCGTTATGGCTGCAATATGCCCG
ACAGCACCGGTAGCGGGTTCCTCGACTCGATCGAATACACGCCCGCCAGGTACTACACGT
GGTCGCTGGTTTCCAGGACAGTCACCGGGCCGGGCATCGACCAGCCTTATACGTGGGCCT
ACAGTTACGGGCCGGCCAACGGGTGCTATGCCGACGGCAGCAAGGAACTGTGCCAGGCCA
ATTCGCCGGCCACGAAGTGGGTGGACGTCAAGGATGCAGAGGGCGTCACCACCCGGCACA
CCTTTGGCAATCGATTCAATGTGGACGAAGGCTATCTGCTTTCCTCGGTCCAGCCGGGCC
GCGCCACCACCCTCAGCTATCAGCTTGACGCTTCCGGCAGCTATCCGGCATTGGCCGGGC
GACCGGCATATCAGCGTGCCAGCGGAATCATCGCAGCCAAGCAGATACCGTTGTTGCAGA
AGGTCATCGAACAGGATGGCGTACGCTACATCTGGAAGGTCAATACGTTCGACAGCGTGG
CACGACCTGTGTCCATCACTGAAGCCAGCCAGCCCGTGCAGTAGGCGTACGATGTGGCAT
GACAGGGGCCGCAACGCGGGCAGAAGTGGCACGTGCTGGATTGCCCCGCCGCGCCCTGTT
CGCCCTGGAAGAGGGAGCAGCAAGGACGAAGGCACTACACCGCCGGAACCGTGATCCTCT
GCAGATCCAGTCTGGCCCTCGCCCACCAGCGCTGTCGATGCCTGGCCCGTGACCCCGCAC
CGACGCATCCGAGGAATCCCGCATGTCCGACAACCCTCCACCGCTGAACATCCTGGCGTT
TGCCGGCAGCCTGCGCAGCAACAGTTACAACCGGCGCCTGGTCAGGGCAGCAGCAGGCGC
CGCGCCTGCGGGCCTGCTGCTGACCGTGCATGACACCATTGCCGATATTCCGCTGTTCGA
CGAAGACCTGGAAGCCGCCGACCCGGCCGGCCCTGCCGGGGTCAAGCGCCTGCGCGCGGC
CATTGCGGCCGCTGACGGCGTGCTGATCGCCACGCCGGAGTACAGCCAGTCACTGCCCGG
CGTACTCAAGAACACGCTCGATTGGCTGTCCCGCGACGATGCCGAGTACCGCACGGTCCT
TTCGGCCAAGCCGGTGGCGATCATCGGCGCTACGCCGGGCCGCTGGGGCACCAAACTGGC
ACAGTCGCAGCTGCGCCATACACTGACCGCCATGGGCGCATTGACCATGGCCTCGCCACA
GCTCTATGTGGCCGAAGCAGCGGCCGCCTACGACGATGACGCGGAAGATTTCGACGCGGC
GACGCGCAAGCGCCTGCAGCGCTTCCTGGAGGGATTCCAGAGCTGGGTCCAGCTGCTGCA
GGGTGGGTCGTCGCGCGGTTGAGCGATGCCGGCAGAGGCCGTCATCGCCCGCCGGTGCCA
AGGACCGGATCATGCAGCCCGCGCAGCTTCTTCTTGTTGATCTTGCCCACGCTGGTCCGC
TCGATTGCATCCACGAAGCTCACGCGCTCCGGGATCGCATAGCGTGAGATGTCTCCGGAA
CGGCTGCGCGCCGCGACCAGTTCGATGATCTCCGCTTCGGCCACATGGCTTCCCGGCTTC
CTGACCACCAGTGGCAATGGCCGCTCGCCCCATTTCGTGTCGGCGATACCGATCACCGCG
ACCTCGCTGACCGCCGGGTGCAGTGCGATGATGTCTTCCAGCGCGAGCGAGGAGATCCAT
TCGCCCCCGGTCTTGATCACGTCCTTGATGCGGTCGGTGACACGCAGGTAGCCAGCTTCG
TCGATGTTGCCGATGTCGCCGGTGTGCAGGTAGCCGCCCGCCCACAGCGTTGCCGAAGCC
TCGGGATCGTGCAGGTAGCCCTGGGTCAGCCAGGGGGCGCGCGCCACCACTTCACCGGTG
GCGACGCCATCGTGGACGACATCGCCCATGTCCGGGTCGACGATGCGCAGGTCCACCAGC
GGCACCGGAATGCCGGCCTTGGTGCGCAGTGACAGCACCTCGTCGGCATCGGTCACGCTG
TCCACGTCGATCTGGGCGATGGTGAGCAGCGGGCAGGTCTCGGACATGCCATAGCCGCCG
AAGATGTCGATGCCCCGCGCCAGTGCGCGCTGCGCCAAGGCACGGGGCAGCGCGGCACCA
CCGATGATCACCTTCCAGCCCTCCAGGTCGGTCTGCGCGGCGTCCGGGTGCTCCAGCAGC
ATGTGCAGGATGGTTGGCACGCAGTGCGAGAAGGTCACCTTTTCGCGGGCGATCAACGCC
AGCAGTTTCGCAGGCAGGTAGCGCCCCGGATAGACCTGCCTGATGCCCATCGCGGTAGCC
ACGTAGGGCAGGCCCCACGCGTGCACATGGAACATCGGGGTGATGGGCATGTAGACATCG
TCACGATGCAGGCGTCCCTGGCGGGGTGCGCCGCCGAGCGCGGCCATCGCCGCCAGCGAA
TGCAGCACCAGCTGCCGGTGGCTGAAATAGACCCCCTTGGGCAATCCGGTGGTTCCGGTG
GTGTAGAACACCGTGGCACGGGCATTCTCGTCGAAGTCCGGGAAGCGGACGACCGGCGTG
GCACCGCGCAACCCCGCTTCGTACTCGGTGGCGAAGCCAGGCGGCAGCGGGCCACCGGCA
TCGTCCAGCAGGATGCGCGTGCGCAGGTCCGGCAGCTGCTCGTCGATGGCGTCCAGCAGC
GGCAGGAACTCGCGGTTGGCCAGGATCACCCGCGCGCCGCTGTGGTTCAGCGTGTACGCG
ATCTGCTCGGGGGCCAGGCGCACGTTCACCATCATCAGCACCGCACCGATCATCGGAACC
GCGAAGTAGGCCTCCAGGTAGCGGTTGCTGTCCCAGTCCATCACCGCCACCGTGTCGCCG
TGGCCGACGCCCAACGAGGTCAACAGGCCGGCCAGCTGGCCGATGCGCGCCTGCAGGGTG
CGGTAATCGAATCGGACCCTGTCGCCATAGACGACTTCCTGTTCAGGACTCACCGCCAGC
GGCATCAGCAGCAGCTGCTTGATCAGCAGTGGATAGGCATGGGCATCGGGAGTGGGGGCG
GATGACATGGCATTTCCTCGTGGGCGGCGTTGCGGTCGCCGACCTTCTCCGCACCACACT
ATCAAGCCCTTCCTGCTGTACCAGCGTACCTAGGTACCTGTTCCCGCGCGCAGCCGATTT
GATAATCTCGCCAGGACATGCCAACCCTGCTCATCGCCGATGATCACCCCTTGTTCCGTG
CGGCACTGCATCGCGCGGCGGAAGAGGCGGTCGCCGATCTGCAGATCAGCGAGGCGGATT
CACTGGACAGCGTGCTGGAGGCGATCGAGAACCAGTCGATCGACCTGATGCTGCTGGACC
TGCACATGCCGGGCAACCATGGGCTGGCCGGGCTGGCGACCATCCGTGCGCTGCAGCCGG
GCCTGGCGATCATCATCGTCTCCGCCAACGAGGAGCCGCAGGTGATCCGGCGCGCCATCG
ACCTCGGCGCCGCGGGCTACCTGCCCAAGAGCTCGGGTTTGAACGAGCTGCAGTCCGCGC
TGCAGTCCGTGCTGGAGGGCGAACGCTGGATCCCGGCGCTGCTGCGCGAGCCGGTGGCGC
GGGTAGCGCCGTTCAGCAGGGATGCCGACCTCGCCGCGCGCCTGGCCAGCCTGTCCGCAC
ATCAATACAAAGTGCTGGGGCTGGTGGCCGAGGGCCTGCTCAACAAGCAGATTGCCGACC
GGCTGGGCGTACAGCTGCGCACGGTCAAGGCGCACATGACACGCATCATGGAGCGGCTGG
GCGTACGCAACCGCGCGCAGGCCATCCGCGTGCTGCACGAAATGGGGTTGGCCGATCCGT
CCCGGCTGATCGAAGAGCTGCCCGAGCCCTGAACGGTCAGCGCGTGGCAGTGGCCGCCAG
CAGGTGGTTGATCGCCCAGCGCAACGCCAACGGCTTGAACGGCTTGTTGAGCAGGGATAG
CCCAGCGCCGCGCACCGCCTCGCGTGTATCGCTGCCGGTATCCGCACTGAGGATTACCGT
CGGCCGCGGTCCATGCATGTCCGCCAGCCGCTGCCACAGCGCAACACCGGTATCGCCGTC
ATCCAGGTGATAGTCGAACAGCCACAGCGCCGCCTCGTGCGCTGAGGCCCCGATGGCATC
GGCGCTGCCTGCCGCGATGACGTCGCAGCCCCAGGAAAGCAGCAGTTGCCGCATCGCCTC
CAGCGCGTCCGGGTCGTTGTCCACTGCCAGTACGCGGATACCCTTGAGGGCGTTGCTGCC
ACCCGTCGGTGCCGAACTGCGCGGGGCCACAGGCGGTGCTGCGCGTTGCACGCTGATCGA
GAAGGCCGAGCCGTGCCCGGGCACGCTGCGCAGGTGCAAGGGTGCATGCAGCAGATCGGC
GATGCGGTGGGCGATGGTCAAGCCCAGTCCCAGTCCCTGGCCGTTGCTGCGATCGACCCG
GTGGAACTCCTCGAACACCACCGCCTGCTGCTCCTGAGTAATGCCGGGGCCGGTGTCATG
CACGCCGATCATCAGTGCCTGCCCCTGGCGGCGCACACCCAGCAACACACCGCCATGGCG
GGTGTAACGAATGGCATTGGCCAGGAAGTTCTGCAGCACCCGGCGCAGCAGCAGGGGATC
GCTATGGACCCAGGCCTGGCTCCGCACATGGCGGAACTGCAGGCCGCGCGCCGCCGCCAG
CACCGCGAACTCCTGCGCGAGCGGATCCAGCACCGTCGACAGCGCGAACGGGCGCGGATC
GGCCACCAACCCACCGGCTTCCAGTCGCGAAATATCGAGCAGGCCGGACAGCAGGTCATC
GGTGGAATCCAGTGCGCCGCGGATCTGCCGCAGGAAACTGTCGAGGAACTCGGATTCGAT
GTGCTGCGACATCGCCTCGGTCAGCAGCTGGGCCGCATGCAGGGGCTGGATGAGGTCATG
GCCGACCGCCGTCAGGAAGCGGGTTTTCGCCGCGTTCGCGCGCTCGGCCTCCTGGACCGC
CTGCTGCAGCCTCGCGGTGCGGTCCTGTACGCGGCGTTCCAGCGTTTCATTGCTGCGCTT
GAGCGCATCCTCCGCGCGGCGGAACGCCGTGACATCGGTGAAGGTGGCCACGTAGCCACC
GCCCGGCATCGGGTTGCCGCGGATCTCGACGATGGTGTCATCGGGAAATATCCGTTCCGA
CAGGTGCGGCGTGCCACGGCGCATGTGCGCGACGCGGCGCTGCAACGCCCTGGTGGGCGT
GTCGCCGGGGCCATCGCCGATCTTCAGCTGCCCCAGTGCCCACGCCGTGAGGTTGACCAC
CGGCTGCCCGACCTGCAGCAGCTCCGGCGGGAACTTGAACAGCGCGGCGTAGCGGCTGTT
CCAGGCCACCAGCTGCAGCTGCGCATCGACCACGCTGATGCCCTGGCTCATGTTCTCCAG
CGCGGCTTCGAGCAGTCGCTGGTTGAAGCGCAGCACCTGGGTAGCTTCGCCGACGGCGCG
GGTCACCGCATCCAGCGGCGCGGTGCCGCCCTCGCGTGCGGCTTCGACCAGCAGCCGTGC
CATGCCTGCGCCCACCACGGCCGTCAGCTCACGCTCGACGGCGGTGACCCGGTCGTCATC
CAGCATCTGCCCGGCGTGGCCGTCGAGCAGCTGGCGCGCACGCTCCTGGCCAAGGAAGCG
TCCGGCGGTCCTGCGCAGGGACGCCGCAGCCACCGCATCCCGCCTCCGCGGCAATGACGG
ACGCACGGCCCGCGACACCAGGGCCACGGTCAGCAGGTTGACCGCCAGGCTGGCCCCCAT
GCTGATGGCGATATGCCCCGGCTGCACGCGCAGCGAGACCACCGCCAACCAGTGCAGCCC
GTCGGCGCTGACCGACGGCGTCGCGGCCGGGATCACCATCGGCAGCAGTACCAGCCAGAG
CCAGGCCAATGAGCCCAGCACGATGCCGGCTATGATGGCCGCGGAGGGCGTACGTGGGCG
ATACACCGCCAGCAGCCCAGCCGGTGCCAGCTGCGAGAGGGCGGTGAAGGACATCAGGCC
GAAATCGCTGAGTGCCTCGGTGTCGCTCATCGCGCGGCTGTACAGCCACGACATCAGGAA
CACGGCGAGGATGCCGGCACGGCGGAACGCCAGCACGCGCGGGCGCAGATCGGCGTTGGC
CACGCCACCCCCGATGCCGCCGAGCAGGCGCGAACCGAATCCATGGTTGCCAAGCATGAT
CGACAACGTCAGCCCGGACAGGATCATCATGCCGGTGGCCGCGCTCAGGCTGCCCAGATA
GGCCAGCAGCGCCAGCAGATGATGGCCGCCGGCCTGCGGCAGCGCCAGCACGTACAGGTC
AGGCGATACCGAGGCCGGCAGCTGCGCGGCGCCGGCCAATGCCATCGGCACCGACGGCAG
GCCGATCAGCAGCAGGTAGACCGGGAACATCCAGCGTGCCGTCTTCAGGTCCGAGGTCTG
GCGAAGCTCGACCACGCCGACATGGAACTGGTGCGGCAGGGTGAACGCGGAGATCGCCCC
CAGCGCGACCATGGTGAGATAGTCCGGCACGATGGCCGGGGGCGGCAGCTGCGCCATCTT
CTCCAGCAGCGGTGTGCCGGCCTTGTGCACGGACAGCGCCGCATTCAGGCCAATGGCCAG
CAGCGCCACCAGCTTCAATACGGACTCCAGGCCCAGCGCGACCACGATGCCGCGGTTGGG
CTCGGTGGCCGAGGCCTTGCGTGCACCGAACAGCAGGGTGAACGCGGCCATCGTCAGCGC
GAACCAGAACGACATGTCCAGCTGCGCACCGGCAGGCGCGAACCCATCACCCAGCAGGGT
GCCCAGCCCCTGGCTGACGGCTTTCAGCTGCAGTGCGATGTACGGAATGATGCCGAACAG
CGCCACCAGGGTGATGGTGAAGCCGAGGCCGCGATCGGCACGCAGTCGTGCAACGACCAG
ATCGGCGATGGTGGCACTGTTGTGCTGCTTGGCCAGCCGCCCGAGACGGAGCAGAAACGG
CAGGCCGAACGCGAAGATCAGCGCCATGCCGGCCAGGGTTGGTGGAATGGGGAAACCCCA
TTGCCGCCCCTGCGAGGCCGCACCGTAGTAGGTCCACGCGGTGCAGTGCACGGCCAGCGA
CAGTGCATAGATGAGCGGCCATGCCTTCGAAAGCCGGTGCCCCCGGCGCTCGCCCCACAG
CGCCACGCCAAACAGCAGTGCGGTCCATGCAATGCAGGCGAAGAGGACGATGGAGGGCGT
CAACATCGCTCCAGTGTAGGGAGAGAATCGGGCGGGGTGGTGCTAGGGCGTAATCACGAC
CAGTGACAGCTGCTCAGCGACCAGTGCCAGCTCGCCATCGGCGACCCGCTCGACGGCCTT
GCGCTGGATCAGCAGCCACTGGCCGGGCTGGCGCGCATCCAGTGACAGCAGCTGCGAGCG
TACCCGCACCTCGGACCCGCTCGGCACCGGCGCCAGGAAGCGGACCTTGTTCAAGCCGTA
GTTGAGCACATGGGCGATGCCGGGGAAGCCAGCCAGGGCGGCCACATCGTCCTCCACCGT
CAGCGAGAGCAGCAGGAAGCCGTGTGCGATGGTACGCCCGCCCGGCATCTGCGCCTGCGC
CCGCGCTGGATCGACATGGATCCAGTTGTGGTCGCCGGTGGCGTCGGCAAAGGCATCGAT
GCGCGCCTGGTCCAGGCAGGTCACGCCACTCAGCCGCTCACGGGCGGCCCACTGCTGCAC
GGCCTGCAGGGCGGGAGGCAGCTCGCTGTCCGCACTCACACCACACGCTCCAGCAAGGCA
AGGATCGCGTCACGCGCCTCTGGTTCGGACAGCATCGGAGCGTGGCCGACATCGGGCACC
TCCACCAGACGGGCACTTTCCGAGGTGGCCGCCATCTGCCGCGCCACATCGGCCGGCAGG
ATGTCGGACAGCGCGCCGCGCACCACCAGCACCGGCACCCGGGCGGTCAGCCCGCGAACC
GCACGCCACAGCAGGGGACGCAACAGCCACAGCAGCCATGGCCGGGTGGTGCGGATCACT
GCCGGGTCGTAGTCCAGTTCCAGCAGGCCATCGCTGCGCGGGCGGAAGGTGCGCACCGCC
ATCTGCCGCCAGTCGTCGGCGCTGAAGCGAGGGAACGCAGCCTTGCCGATGGATTCCACG
TAGGCCGTGGCCTGCACCAGGTCCATCGGCGGTACCGGCTTGCCGGCATACTTGCCGATC
CGTGCCAGCGCCTCACGCGGCACCCTGGGGCCGGCATCATTGAGCACCGCGCCCGCGATC
CGCTCCGGCGCGCGCGAAGCGAGGGTGATGGTCACCAGCACGCCCAGTGAGGTGCCGACG
AACACCGCCTTGTCGATGTTCTGCGCGCGCAGCAGCGCGACCATGTCATCTGCGTAGGTG
CGCGGGTTGTAGCTGGACGGATCGTGCGCACGTTCTGAACCGGCGCGGCCACGCAGGTCG
ACGGCGATCACGCGCCATCCCTCGGCGGTGAGTGTTTCGGCCAATGCATCGAAATCGGCA
CCATTGCGGGTCAGGCCGGGAATGCAGACCACGGTGCCGCGGGGCGCCTGCCGGGCGTCC
GCTGCATGGTCGCGCGCGTGCAGGCGCAGGCCATCGTCGCTGTTCCAGTACAGGTCGTCG
TAAGACTGCGTCATGCAGAAGCTTCCTGAAGATCGTAACGGATGCGCTAGAAATCGTAAC
GGACGCTGAGGCTATATTGGCGGGGCGGACCATAGAAGCCGATCAGCGTGCCGACTGCAG
GAATGTTGTAGCCAGTAGTGCGGTATTCCTTGTCGGCCAGGTTGGTGCCCTGCAGCGAGA
AGGTCCACGCATCATCCAGGCGCCAGATGACGCCGGCGTTGACCAGCCCGTAACCCTGCT
GGCGGATCACCGGGCTGAGGTCGGTGGTCGGCCACACTTCGCTCTGGTAGCTGTAGCTCA
CGCGTGCCGACAGGTTGCTGCCGTTGGCCAGGTCGGTGCGGTATTCCACGTTGAACGCAC
CGGAGATATCCGGGGCATTGGTGAACTTCATCTGCCTGGCCACGTTGATGCCGCGGTCCA
TGTACTCGTCGTATCTGGTATCCAGCCACGCCAGGTTGCCGGAAATCAGCCAGTGCTGGC
TGGGCAGGTACTGATACTCGACTTCCAGGCCTTTGACGGTACCGGCGCCGGCATTGGTGA
AATCACCGAAGAAGGAATCATCGATGCCATCGCCATTGGTATCCAGGCCGGTGAACACCG
ACAGCTGGATGTCCTTGTACTTGTTGTAGAACGCTGACAGGTTCAGGAACAGGCGCTGGT
CGAGGAAGGCCATCTTGCTGCCGACCTCATAGCTGTCCACGGTCTCGTCATCGAACGGCT
CCGCCGAGCGCGGTACCGCCACCGCGTTGGCGCGGATGTTGTAGCCGCCGGACTTGAAGC
CACGCGTCGCCAGGCCATAGACCATGATGTCCGGAGTGATCTGGTAGTCCAGCGAGACCT
TGGGCGAGACGTTCCTGAAATTGGTCTTCTTGTCGAAATCGGCGGTCACCGCCACCGGCC
GGCTGAAGCCCGGGTCGGCGTAGAGGCGGTTGAGCACGATCGCGCGCTTGTCCTCGTCGG
TGTAGCGGGCGCCGACATCGAGCTTCAGTCTGCTGGTCAGGTCGAAGGTCCAGTCCGCAT
ACAGCGCGATGCTGTCGGTCAGCACCTTGCCCTGGTTGTCGGCGAACTGGGCACTGAAGT
AGTTGTTCTGGATCTGCCCGCCAGCCTTGCCACTGAACTGGTACAGGCCGACCACACCGC
GCACCCGGCCGCCGGCATCGTAGTTCAACTGCACTTCGTTGCTGACCTGGTCGTCGTGGT
AGGTGCCACCCACGTCGGCGAGCTTGACCGGGGCGGTATCGAAGTCGATGTTGGCCTCGC
TGTCCGATTCACGCTTGGCGACCACGTATTTCAGCGCGATGTCTTCGTTCGGCCGCCAGT
TCACCGTGGCCGAGGCGCCCTTGCTCTCCACGTTGTTGAGGTTGCGCATGCCCGACCGGA
TGTCATAGCGGCTGTCCATCGGCGGGTAGGCGCGCAGGAACGGATTGGGTGCCAGCATCT
TCGAGCCGCGCATGCCGGACTGATCGTCGATCCAGTCCAGTGCGAACTGCACGTCGAAGT
CGTCGCCCGCATACGCGCCCAGGTTCAGGCGTGCCGCGTTGATCTGCTTGTCACTGACCG
GCTGGCCGTTGAAAGTGTTCTCGCCAAACCCGTCGTGGTTCATGCTGGCCACCGCCACGC
GGGCGCGCAGGCCGCTGTCAGCACCGCCGATCGGACCGCCGATGGCTGCCTTGGCATCCA
ACTGGCTGTAGTTGCCCACGGTGACCTGGGCGAAGCCCTCGGTCTGGGTCGGCAGGCCGC
GCGAGATGTACTTGATCGCGCCGCCGATGGTGTTCTTGCCGTAGAGCGTGCCCTGCGGGC
CGCGCAGCACCTCGATGCGCGAGACATCGAACACATCCAGCAGCGCACCCTGCGGGCGCG
CGATGTAGACGTCATCCAGGTAGATGCCCACGCCCGGATCGGCGCCCCAGGTGGGGTCGG
ACTGGCCGATGCCACGGATGTAGGCGGTGACCGTGCTGCTGGCACCGCGGGCGGCGTAGA
TGGTCAGGTTGGGCACCTGCGCATCCAGGTCGCTGATGTCCTGCACATTCATCTTGTCCA
GCGCTTCGGAGGTAAATGCGGTAACCGCTACCGGGACCTCCTGCAGGGTTTCTTCGCGCT
TGCGCGCGGTGACCTTGATGCTGTCCAGGTTGGTGGGTGATGCAGTCCTGGCCGCCGTCG
GCGTGGCCTGGGGCGTTTCCTGTGCCAGTACCGGCCCGGAGGCCAGCAATGCGCCGATCA
TGAGACTCAGGCAAGTCCGTTTCATTCGGTCCTCCCCCAGGCAGCTGCTTGCAGATGGCC
CATTGCCATCCTGCAGCCAAGGCTAGCGGTGTCATCACGCAGCGGCGAGTGGACCTAGGT
CCAGTCGGCAGCGGCCGCTGGATGCGGATACTGGGCGCGCCCCCCAGCCGGAAGCGCGTC
CCGGTACCACTTCATCCACGACTCACGCATGAGGATCTGGCCATGAAATCCGGAATCGAT
TCGATCAAGGTTGTACTGCTGGTGCTGTGCAGTTGGCTGGCGATGGCGGGCAGTGCCCTT
GCCGCAGGCCCGGCCGGGCATTGGGACATTGGCCTGTACGGCAATCTGTTCGGCGCCCGC
GAGTACCAGGTGTGGGTGCCGGCGGGCTACGACGACCAGCAGCCGCTACCGTTGCTGCTG
GTGCTGCACGGCTGCGTCAACGGGCCCAACCTGATGGGGGAGGCGTCAGGCTTCAATGAT
GTGGCCGACACCGAAGGGTTCATCGTGGTCTACCCCCGGCAGAACGTCACCTCCAATCCG
GCCCGCTGCTGGAACTGGCAGCTGCCGATCAACCAGGCCCGCGACAGCGGCGAAGCGTCG
ATCCTGGCCGGCATCGTGGACAAGGTGAAAGCGGACTACAGCGTGGATCCGCGCCGGGTC
TATGTCACCGGCATTTCGGCAGGTGGTGCGATGACCTCGATCATGCTGGCCTGCTATTCG
GATGTGTTCGCTGCCGGCGCCATCCACTCCGGTGGCATGTTCAAGGGCGCGACCACGATT
TCCGGCAGCGCCTACGCACTGCTGGCCGGCAGCATCTATTCGCCGGACAGCAATGGCCGC
CTGGCGTGGCAGTGCTCGGGTTCGCCGTCGCCGCGACCGCTGCCGGTGCTGGTGTTCCAT
GGCAGCGCCGATCTCACCGTCAATCCGGTGAACGGCCAGCAGGCCGTGCGCCAGTTCCTG
CAGACCAATGACCTGGCCGACGACGGCCAGGACAACGACTCGGTGAAATACGTGCCGACC
AGCACCTATCACGGGCAGGTGCCGGGCGGCCGCGCGTATACCGTCGACACCTACGCCTAC
GGTGGCAGGGCGCTGGTCCAGCACTACGTGGTGCAGGGCATGGGGCATGCCTGGAGCGGC
AGCCAGTCGGGCCTGCCATTCACCGACCCGAAGGGGCCGGACGCCACGCTGATCACCTGG
TTGTTCCTGAAGGACTACCAGCGCTGACGGGGGGCAGGGGGCCTCCAGGGAGGGGCGCGA
CTGGAGGTGCCGGATGGCACCTTCAGCCGCTCATGGCAATCAATTATCGTGAGCGCCCGT
TCCCACGACCTTCAAGCGCCGGCGCATGGAATCCATGTCAACGACTACCCGAAACCGGCA
ATGGCTCAATGCCGTCGTGCTATCCGCAGTGCTCCTTGCCGTCGGCTGCGAGGGCAGGAA
GACTCCGCCGAACGATGTGGGGGCGGCGGTTGACGAGGTGGCCCAGGCCCTGATCGAACA
GCCTTTGCTGCACTCGGCCTCCATCGGCGTGGTGTACCGGGGCAAGACCTTCATCCGTCA
CCGCGGCGAGATGGTAGCCGGCAAGCCCGATGTTCCGACCGACGCAACGCTGTATGAGAT
CGGCTCGCTGAGCAAGACCCTGGCGGGCACGTTGATGGCCCGTGCGGTGCTTGAGGGCAG
GGTGGGCCTGGAGGATGACGTTCGCAGCTACCTGCAGGGCGACTATCCGAACCTGCAGTA
CCAGGGCCAGCCCATACGGGTCCGTCACCTGCTGTCACACACCAGTGGCCTGCCGAACAT
GCTGCCGGAGCGGGCGAACACCGTGTTGGAGGACTTCACCGATCACCGCGTGCCCGGTGA
ACTCAGTGCCCTCTATGCGCATTACGGCAAGCCGGATTTCCTGCGGGATCTGCACGCCGT
GCGGATCCCACGGATGCCCGGGAAAGAGTACGCCTACTCCAGTGCTGGGACGGAGCTGAC
GGCCCACATTCTGGAAGGCGTCTACAAGACCGACTACACGTCATTGCTGCGTGGCTTCTT
CAGCGACGCCGCAGCAATGACCAGCATCGGGATCAAGCTGGGGAATGCGGAAAAAGACCG
TCTTGCCATCGGCTACCACAGCGACAATCCGGTGCCGACCTCGCCGATGCCACAGTTGCC
ATGGGGCGCTTCCGGCAACGTCAAGGCAACAGTGCCCGACATGGTGAAATACCTTCAGTT
CCAGCTGGCCAACGGCCCGGTGGTGCAGGAATCGCATCGCACTCTGGCCAGATTCGACGA
CGAGTTCAGCATCGGCTATTTCTGGAACATCGTCGCTGGCGATCGCCAGAAGGGTGTCTA
TTACGCCCACCACGGTGGCGTTCCACGCTCGCAGTGCTACATCTACATCATGCCGGAGCA
CGATCTGGGCATCTTCGTGATCACCAACCAGAGCGGCGACCGGACCGCGCGTGCCATGGA
GGCGGCGATCGATACCCTGGTCGGGAGAATCGCGGCGCGTTGAACCGCCCGCTGAGGCTC
GGGCCCACGCGGCCCGGTCCGTGCACCAATGTGGCTTCGCAGGACGACGTGTCGGACAAG
CCTGGAACCGATCTGGACAGACTGCTCGGCCCCGGCGGCTGTCGGCCGCAGGGCTTTGCG
CTCGAACTATTGGCATTCGTCGCTGCATGCTGTCGTTGGTCGCATGTTCTCCACAACGCG
GGTGCCCGCGGCTAGGCTGTAGTGATCGACTACAGGGATGACCACCCTATGAACCGCTGG
CTTTTCCTGGCGCTTGCTGCGCTCCCGTTCACTGCCGGTGCCGTGGTCATCCGTGATGAC
GTTGACGACGCCCGGTATCAGATCGATGCCTCTGTCTTCCCGGCGCTGGCCGACATGCCG
GGCGAAGGACATGGCGTTCTCATCGCCCCGCGCTGGGTGCTGACCGCAGCGCATGCGGCA
CCCATGGAAGGGATGGAAGAATCCATCTCCATCAATGGACGCGCCTATGCGGTCGAGCGC
GTCTTCCTGCATCCCGGTTTCAGAAGAATGCCGGAGGCCCTGGGCAAGGAGGCGCTGGCG
ACAGGAAATCCCTCCAGGATCCACGCGTTCCTGGCAGCATCGGATGACATCGCACTGATC
AGGCTTGCGACTGCTGTAAAGGATGTACAGCCCGTAGCGCTCTATCGCGGTGCTGCCGAA
GTCGCGCAGATCGCGGCCCTGATAGGGAAGGGGGCTACCGGCAATGGCGTCGTAGGGCTG
GCGCCGGGCGGCCCGCATCGCACGACCCTGCGGCGGGCATTCAACGCGATTACCGGCGGC
AACGAACGGTATCTCTGGTACCGGTTCGATCCGCCACCGCAGGCCCTGCCGCTGGAGGGG
GCTCTCGGCAACGGTGACAGCGGCGGTCCGTTGGTGATTGATGATCACGGAACGCCGCAG
CTGGTGGGGCTTGGTTCGTGGATCACTGCGGTTCCAGAGCATGCGCTCGAGGCGGGGTTC
TATGGCCAGGTGGTCTACAACGTTCGCGTATCGCGCTACATCGACTGGATCGAAAGCATC
AGCCGTGACGCGTCACATTGATTGCTTTTCGTGGAGGCGTAGCAGTGCAGGGGGGCGTTA
CCCTGATCTCAGCCGGTGCGACGGGCGTTCGTATGCTTCCCATCATGGGCTCATCATTTC
ACCGTCCAGATTTCATGATCGTCACCCGGCCGTCCGGCTGGGTGCAGAGCGGCGAGCGCT
GGGATCTGTGGTGGAACGGCCGTTCGGTGGCCAGTATCGTGCCGCATGCCGTGCTCGGGT
TCCGCCTGAAACTGGACGCACGCAGGATGTCACAGAGCAAGGTCGTGTCCGTCGCCAGCG
CCCGCCAGGCGAAGCGCTACGCCGAGCGCTGGTGCGCGGCGCGGCTCTGCCCACAACTGC
CACTGCGTGACGCCGTCGCCCGACTGGTGCAGAGTGCATCCGAACCGGGCGCCGTGTTCG
CGCCGCCACTGACCCGGACGCAGCGGCAGCAGGCCCGGCGCCTGGCCGAGGCCGGCGCAA
GCGAGATGGGGCGGATCAAGGAAGCGCTGGCGCCACGGCCGCGCGTGATGGCCGCCAGGC
CCGAGGTGCAGGGACGAGGTGGAACCTGGTCTGTGCCCGGCCAGAATCCATCCTCGCCGC
ACCGAAACGGGAACACCTCCCCAGCCAAGGTTACGCCGAAAGCTCCTCACGCACGATCCT
GGCCCCTTCGCTGAGCGCGCGCAGCTTGCCGCGTGCCACTTCCCGTGCAAGCGGCGCCAT
GCCGCAGTTGGTGCTTGGGTAGAGTTTGTCGGCATCCACGAACTGCAGCGCCCTGCGCAG
CGTGTTGGCCACGTCTTCCGGCGTTTCGACCGTATTGGAGGCTACGTCGATGGCGCCCAC
CATCACCGTCTTGCCGCGCACCAGTTCGATCAGGTCGATCGGTACGTGCGAGTTCTGGCA
TTCCAGCGAGATGATGTCGATGCTGGAGGTCTGCAGCTTGGGGAACGATTCTTCATACTG
CCGCCATTCCGAGCCCAGTGTCTGCTTCCAGTCGGTGTTGGCCTTGATGCCATAGCCGTA
GCAGATGTGCACCGCCGTCTGGCACTTCAGGCCCTCAACCGCACGCTCCAGCGCGGCCAC
GCCCCAGTCGTTCACTTCGTCGAAGAACACGTTGAAGGCCGGCTCATCGAACTGGATGAT
GTCGACGCCAGCGGCTTCCAGCTCCTTCGCTTCCTCGTTGAGGATCTTCGCGAACTCCCA
GGCCAGCTTTTCGCGGCTCTTGTAGTGCGCGTCGTACAGCGTATCGATCATGGTCATCGG
GCCGGGCAGGGCCCACTTGATCGGCTGCGTGGTCTGGCGGCGCAGGAACTTCGCATCCTC
GACGAACACCGGCTTCGGACGGCTCACGGCGCCGACCACGGTCGGCACGCTGGCATCGTA
GCGGTTGCGGATGCGGACCGTTTCGCGCTTCTCGAAATCGACGCCGCTGAGGTGCTCGAT
GAAAGTGGTGACGAAGTGCTGCCGGGTCTGTTCGCCGTCGCTGACGATGTCGATGCCGGC
GTGCTGCTGCTCCTGCAGGGACAGGCGCAGTGCATCCTGCTTGCCTTCAATCAGGCCGTC
GTCCTGCAGCTTCCAGGGTGACCAGAGCTTCTCGGGCTCGGCCAGCCAGGAGGGCTTGGG
CAGGCTGCCTGCGGTGGAGGTGGGAAGCAGTTTCTTCGTCGACATTGCGTCTGGTTTCCT
GGGGGCGAATGGGGAATCAATGGATCAGCGGGCAGCCCACTGCTCAAGCACGTCGCGGTA
CGGCTTGATGAAGTGTTCTTCGGTGAACCGGCCCTGCTTGACCGCCAGCTGGCTGCGCTC
TTCGCGGTCGTAGACGATGCGGGTGGAGGAGTAATCCTGGTGCTTCAGGCTGGGCTGGTA
GACCTTGCCCGCCACGGAGTTGGCGTTGTAGATCTCCGGGCGGTAGATCTTCTGGAAGGC
CTCCATCGTGCTGATGGTGCCGATCAGCTCCAGGTTCGAGTAGTCGCCCAGCAGGTCGCC
CTGGAAGTAGAACGCCAGCGGTGCGACGCTGCCCGGCGGCATGAAGTAGCGCACCTGCAG
GCCCATCTTGTCGAAGTACTGGTCAGTGGGAGAGAACTCGCTCTGGCGGTATTCCACGCC
CAGGATCGGGTGGTGGTTCTCGGTGCGGTGATAGGTCTTGCTGCTGGATACGCTGATGCA
GATTACCGGCCCCTTGCTGAAGTTGGCGCGGTAGGCCTCGGACTCCAGGAAATGCTTGAA
CAACTTGCCATGCAGGTCGCCAAAGCCCTCCGGGATGCCAAAGGTGGCCTTCCCTTCGTT
GCTGGCCGGCAGCACCACGCTGAAATCGTAGTCGCGCACGTAGGACGAGAAATTGTTGCC
GACGATGCCTTCGATGCGCGCGCCGGTGCGGGTGTCGACGATGGTCGGGCGCAGCACCTC
GATCAGCGGGAACGGATCGCCGCCATCGCTGTTGCCGATGTGCATCTCCACCGAGATGAT
GTCCAGCTCGACCGCGTAGCGATCCGCGCTGGGGTTGTCCCAGTGCGCCAGATCGTTGAA
GCGGTTGTTGATCATGCTGATCGTGTTGCGCAGGTTTTCCTGGCGGGACGCGCCGCGGGC
CAGGTTGGCGAAATTGGTGGTGATGCGCGTCCCGTCGGCAGGCTGGTAATCCTCGTTGAA
TGGGATCTGCGTGATGCTGAAGGTGAAGGTGTCGGTCGTCATGGGTGGCGTTCCGTAGTG
CGGGGTGACATCCGGATGCGGGCGAGGGCATCCGGCATTCAAAGTGCTGCGGCCGCTTCC
AGGTCGGCGGCGCGCTGGCGAGGCAGGTCCAGCAGCGGCATGGCCCGCTGCACCGCCAGC
CGTGCGCGCTCGATCAGGGCATCGTTGTGCACGCGACCGTCGGCGAAATCGCGGTCGGTG
GCGTAGACGCCCAGCGGCAGGGTGCGTGCCTGGAAGAAGCTGAAGAGCGGGCGCAGCTGA
TGGTCGATCACCAGCGAATGGCGCTCGCTGCCGCCGGTCGCGGCCAGCAGGATGGGGGTG
TCGACCAGTGCGTCCTGGTGGACGAAGTCGAAGAAATGCTTGAACAGCCCTGTGTACGAG
CCGCGATAGACCGGCGTGCTCACCACCAGCACATCGGCCTGCTCGACGGTGGTCAACTGG
CGTTCCACGGTGTCGGGCAACTGCGAACGCCAGAGCGCACCGGCCAGATGCGGGGCCAGT
GCGCCCAGTTCGACCAGGTGCTGCTCGCTGTGGATGTCCTCGCCGATCAGGCCCAGCAGA
TGCTCGGCCAGGGTGGCGGCCTTGGAGGGGCGCTGCAATCCGCCGGACACGGCGACGATT
CGAAGGGGGCGGGCAGGTGAAAGCATGACCCGATGCTAGCCACGGCCTTCCATGACGTAA
AATGGTATTACTTCACCTATCCATGAGCAGGATTCATCGTCATGCTGGAGCGGATCCACC
TCAGCATCGTGCAGCAGGTCGAGCAGCAGGGCTCGCTTACCGCGGCCGCCGGCGTACTCA
ACCTGACCCAGTCGGCCCTGAGCCACAGCATGAAGAAGCTGGAGCAGCAGCTGGGCACTG
ATGTGTGGCTGCGCGAAGGCCGCAGCCTGCGCCTGACCCAGGCCGGGCAATACCTGCTGG
CCGTCGCCAACCGCGTGCTGCCGCAGCTGGATCTGGCCGAGGAGCGGTTGGGCCAGTTCG
CACAGGGCGAGCGCGGCGCGCTGCGCATCGGCATGGAATGCCATCCCTGCTACCAGTGGC
TGCTGAAGATCGTCTCGCCATACCTGGCCGCGTGGCCGGATGTGGATGTGGACGTCAAGC
AGAAATTCCAGTTCGGCGGCATCGGCGCGCTGTTCGGCTACGAGATCGACCTGCTGGTTA
CCCCCGATCCACTGCTGAAGCCAGGCCTCAAGTTCATTCCCGTGTTCGACTACGAGCAGG
TGCTGGTGGTGGCCAGGAACCACGCCCTGGCCAAGGTGGATTACGTGAAGCCGCGCCAGC
TCGGCCAGGAAGTGCTGATCAGCTATCCGGTGCCGTTCGAGCGCCTGGACATCTACAACC
AGTTCCTGCTGCCGGCCGGCATTACGCCGCGACGGCACAAGGCCATTGAGACCACCGACA
TCATGATGCAGATGGTGGCCAGTGGTCGTGGCGTGGCCGCCATGCCGCGCTGGCTGGTGG
AAGAGTACGCCACCCGCATGGACGTGGTGCCGGTGCGCCTCGGTGCGAAGGGCATTCCCA
AGCAGATCTATCTGGGTGCGCGCGAGGCCGATACCAGCATCGACTACCTGCAGGCCTTCA
TCGAACTGGCGCGGAACAGTTCGCCCCTGGCCAGCAATGCAGGCGTGGGCGCGTGATGTC
CGCGCCTACGTCGCTGCGGGTGCAGGCCTTCCTTGATGCCTTTTCGCTGGAGGTGAGCGC
CAGGGCCATGCCGGCGCTGGGTGCCGAAGCCACCCGCATTCCGCGTGGCACCACGATCTC
CATTCCCTGGCTGGCCAGCGAGGACGACGACGCACGCCTGGCAGCGGCGCGCAGGGTGCG
CGAACTGGGCTTCGAGCCGATGCCGCATCTTTCGGCCCGCCGCATCCGGTCGCGCACGGT
GCTTGAACGGTTCCTGCAGCGCGCCGCCAACAAGGCCGGAGCAACGCAGTGCCTGGTGAT
CGCTGGCGATCTGGCCACGCCCGCCGGCCCATTTGCTGACAGCGCTTCGATCATCGAGAG
CGGCCTTCTGGAGAGGGCCGGTATCAAGGTCGTCGCCATCGGCGGTCACCCCGATGGCCA
TCCGGTCCTGGGCAGTGACGCGTGCTGGCAGGTACTGGAACACAAGTGCCAGTCCATCGA
AGCGCGCGGCATGGCGCCAGTGATCATCACGCAGTTCGCCTTCGATGCCGACATCGTCCT
GGCCTGGTTGCACGCGCTGCGCGCCCGTGGCATCCACGTTCCGGTGCTGGTTGGCGTGCC
GGGCCCGGCAAGCATCGCGCGGCTGGTACGCTACGCCGCAATGTGCGGGGTGGGGGCCAG
TGCATTGATGCTGTCCCGGTATGGCATCTCGATCGGCCGGTTGCTGGGCAGCGCGGGCCC
GGAGGTGTTCGTGGACCGTCTGGCGGGCGGTTTGACTGATGCCCACGGGTTGGTCAGCCC
GCACTTCTTTCCGTTCGGTGGAATTGCCCAGTCGTTGGACTGGATCAACCAGCATCGGGC
GCTGCCATCGGTTGCCCGCCGCTGACAGGCCATCAATCGTGCCTGCCGGGCAGCGCATGG
CCCGGTGCCGCCCCGCTCAGCCCCGGCGGTGGCGTATCCCTGACGGGGTACTGATCAGGC
CCGCATTGCTGATGGCCTGGCGCGTACCGCACGCCCGGCACGCAAGCACGGTTCCTCCTC
GCACATGCTCCATCTCCTGCTCGCCCCAGACGCTGGTTGCGCCGCAGGCCGTGCAGGTGG
CTTCGATCTGCAGGGCACGGGCCAGGTCGCCCTCCGCGCCTGGCGTGTAGGTGAGGTCCC
TGATCTTGAATAGGCCGGTATGACTCATTGGAACGGCGTTGTGGGTGCACTACGGGAAGA
TGCGAGGCGAAGGTGTCGACAGGGTTGGCACAGTGTCGAGAAACGGCGCGCTTCAGCTCA
TGGATCACTACGCAGCACGAACTCCTCCAGCCGCGCCCGGCTGACGGACTGGTGGTTGCC
ACAGCCTGGGCAACTGAGCGAAGCAGCGCCGTTGAGGTCGACGAGGCCATGATCAGGAAT
GGCGCGGAACTGCCTTGAACACTTCAGGCAGGAACAATCGATCCGGGTGACCTGCAGCAG
GGTGCCATCCTCACGCGCCACTCCTTCGACGCTGTTTACATAGAACTGTCCGATGTCGCG
CATGAAGATGAATAAAGCCCTGAACGTACGGGGGCGTTCATCATGCCGTCTGTCGCGCTG
CCAGGCGCGAACCGTATTCTGAAGAATTAAGAATACGCATCACGGCCCGGACTTGCGCCG
GGTGCTAGAGTGTGAATAGGTGCCGACGTGGCCCTGCATTCAAGGCGAAGTCCATGCCCA
TCCGGGCCGTTGTATACGCAAGCCAGGCCGTTGAAGGCCTTTCGATTGACCGCCTGGAAG
CACTCGTCACCGATGCTGCGAGGTTCAACAAGCTTGCAGGGGTGACAGGCGTGCTGCTGC
ATGACGGCACGCGATTCGTGCAGTACTTCGAAGGGCCGGAAGATGGGGTGGCCAGCGTCT
ACGAGCGGGTGCTGCAATCGACCAGCCACACGGATGTGGTGGAGCTGGCCCGGGGGCGTG
TCTCTACCCGGCAGTTCCCCTATTGGTCGATGCACCAGCTTCCTGCCGACCAGCTTCTGG
TCGGCCGACTTGCCAGGGCCGACTGGTCACGCTTCAAGAGAAGCCAGCCCGAGGAGATTG
CGGGTTCCGCGTGGGGTATTGATGTGCTGGCCGCTGCGGTTGAGCCCCACGTGCACGCCG
CTTAGTTTGCGGTTCGGCGGCCGCTCCTTTTAGATGTGCAGCGACATGAAGGCTTTCATT
ACGCTCATCGCCGCATTTGCTGCGAGCCCGGCGCTTGCCGATTCCCCGCTGCCGCCGCCA
GAAAGGTTCACGGCATGCTCCTCCACGCGAAATCTCTGTACCGATTCGGATCCAGCCGTC
AATTCAACGCGGGTAACGCCACAGGCATCGGGTCAGGATGCCTGGCTGATATGCGGATGG
CATCGCGGGTTGTTCCCGTCGGACGATGGGGCTCGGTCGTGGTCGGCTGCGAAGGCATGA
ACCTGGTTCCGGCTGACGTGACGTTGAGCGAGCCGGTGCTGCATTTCTACAATCGCGGCC
GCCTCGTTCGCACGGCTACGCTCGATCAGTTGTATCGGCGCACCATGGCGTGACCACGCC
ATCACCCGCATTCACTCCACAACAGCGAAAATGCACTATCGGGCGCGCCCCTACGCGCGC
CGCTCACTGCCTGCAGGATCGCGAAGATGTCCAAGCCCCCTTTTGGTGAATCGTCATGTG
CCGCCGCTGCCAGCGGTTGCGTCGAGGTGCGTGGCGCGCGCGAGCACAACCTCAGGAATG
TCGACGTCTCCATCCCGCGCAACGCATTGGTGGTGTTTTCCGGTGTTTCGGGCTCCGGCA
AGTCATCGCTGGCGTTCGGCACGATCTTCGCGGAGGCGCAGCGGCGCTACTTTGAGTCGG
TTGCGCCGTATGCACGGCGTCTGATCGACCAGGCCGGCGTGCCCGATGTGGACGCCATCG
ACGGGTTGCCGCCGGCAGTGGCCCTGCAGCAGCAGCGCGGCGCCAGCAACGCGCGCTCAT
CGGTGGGCAGCGTCACTACGCTGTCCAGCCTGGTGCGCATGATGTATTCGCGTGCAGGTG
CATACCCGGCCAACCAGCCGATGCTTTACGCCGAGGACTTTTCGCCCAATACCCCGCAGG
GCGCCTGCAGCACCTGTCACGGGCTGGGGCACGTCTACGAGGTGACGGAAGCCTTGATGG
TGCCGGATCCGTCGCTGAGCATCCGCGAGCGCGCCATCGCCTCCTGGCCGCCGGCCTGGC
ATGGCCAGAACCTGCGCGACATCCTGGTCACGCTCGGCTACGACATCGACGTACCGTGGA
AGAAGCTGCCGAAGAAGGATCGGGAGTGGATCCTGTTCACGGAGGAAACGCCCACCGTGC
CGGTCTATGCAGGCTTCACGCCTGCCGAGACCCGGGCTGCGCTCAAGCGAAAGCTCGAGC
CGAGCTACATGGGTACATACACCGGCGCGCGTCGCTATGTGCTGCATACCTTCGCCAACA
CCCAGAGCGCGCTGATGCGCAAACGGGTTTCCCGCTACATGGAAGGCAAGCTGTGCCCGG
TCTGCCACGGAAAGCGGCTGAAGCCGGAAGCGCTCTCGGTCACCTTCGCGGGCGTGGATA
TCGGTGAGTTCATGCGGTTGCCCCTGGATCAACTGGCGGATCTGCTGGAGCCCATCGCGG
AAGGTGATTTCGGTGCACACAGCAAGGGTGCACCTATCAGCACGCATGCGACACCCCGCG
ATCGTGCCCGGCGCGCCGCGAGTGGCCGCGCGACGCACGAGGGCGCCCCCGACGTGCGCC
TGACCTCGGCCCTGTCCGAAGAGAAGCGGCTGGCCGCACAGCGGCTGGCGGGCGGAGTCA
TGGGGCGGGTACGGCAACTGCGCGAGCTTGGCCTGGGCTATCTCTCGCTGGACCGCGCCA
CGCCCACGCTGTCCGCCGGCGAACTGCAGCGCCTGCGGCTGGCCACGCAGCTCAGCTCGT
TGCTGTTTGGTGTGCTGTACGTGCTCGACGAGCCTTCGGCCGGACTGCATCCCGCCGACA
GCCAGGCGCTGTACGACGCGTTGGACCGGCTGCGTGATGGCGGAAACTCGGTGTTCGTGG
TCGAGCACGATCTGGAGCTGATGCGCCGCGCGCAGTGGCTGGTGGACGTGGGCCCGGAGG
CCGGCGAGCGGGGAGGGCGCGTGCTCTACAGCGGTGAGCCGGGCGGCCTGCGCCAGGTGC
AGGAGTCGCGCACGGCACTGTATCTGTTCGACCAGGTACCCGCGCCCACCCGTCGGCAGC
GCACCGCCACCCACTGGCTGGAACTGCAGGGCATCCATCGCCACAACCTGCAGGGAGTGG
ACGCGCAGGTGCCGCTGGGATTGCTGACGGCCGTGACCGGCATTTCGGGGTCGGGCAAGT
CCAGCCTGATGGCACAGGCCTTGCCCGAGCTGATGCTGCTGCACCTGGGGCATGAACCCG
CGGACGATGGCGCCGAGGCGTCGCCGAACGACGGGCCGACGGTGATGGAAACCACCCGAG
GCCAGTTGGCCGGTGATGTGGACGCCATCCAGCGGGTCGTGCAGGTCGACCAGAAGCCGA
TTGGCCGCACACCGCGCTCCAACCTCGCCACCTATACCGGGATGTTCGATCACGTACGCA
AACTGTTCGCGGCGACGCCCGCCGCACGTCGTCGTCGCTTCGATGCGGGTCGTTTCTCGT
TCAACGTAGCCAAGGGCCGATGCGAAACCTGCGAAGGCGAGGGTTTCGTGAGTGTCGAAC
TGCTGTTCATGCCCAGCGTCTATGCCCCATGCCCCACCTGCCACGGCGCCCGCTACAACG
AGGCCACGCTGAAGGTGCTGTGGAACGACCGCAACATCGCCGAGGTCCTGCAGATGACCG
TGGACCAGGCGCATGCATTCTTCATGGCGGAAGAGGTCATTGCCCGGCCGTTGCAGCTGC
TGCAGGACATCGGCCTGGGTTACCTGAGGCTGGGCCAGCCGGCCACGGAGCTTTCAGGCG
GCGAGGCCCAGCGCATCAAGCTGGCCACTGAACTGCAGCGCAGCCAGCGCGGGCGCACGC
TTTACGTGCTGGACGAACCCACCACCGGCCTGCACGCGTCGGATGCGGACAGGCTGCTGG
TTCAGCTGCAGCGGCTGGTCGACGCAGGAAATACGGTGGTGATGATCGAGCATGACATGC
GGGCGGTCGCCCAGGCGGACTGGGTGATTGACGTCGGGCCGGGCGCAGGCAGCGCGGGTG
GCACCATCGTGGCGAAGGGAACGCCGCAACAGGTGGCCCGCGCGCGGGGAAGCAGGACAG
CGCCTTTCCTTGCGCGCGAGCTGGCTCCTCTGTAGGGCCGAGCCATGCCCGGCCATCACC
CTCGGCCAGATCCGGGGGCGGCCTGTCCAGCAAACGATGCTCAGGTCTCCCCGCGCCACT
GGCTCATCAACATCTGCAGAAAGCGTTCCGCAGTAGGCGAGAGCAGGGCGCCCCGGCGAC
GGACGATCCCGATCGTGCGCGACACCACGGGGTTACCAATCGTGCGCGTCACCAGGGTCG
GATGATCCCCGTCCGGCGTGGCCATTTTCGGCAGGACCGACACGCCGATGCCGGCCTCGA
CCATGCCCAGTGACGTCGACAGGTGGGTCACTTCGTAGTGCCAGCTCAGCTTGAGGTTCT
CGCGCGCCAGGGCACCATCCAGCAGCGTGCGGTTGCCGCTGGTGCGATGCACGGTGATCA
GCTGGTGCTCGGCCAGATCGGCCCATTCCACCTTGCGCTTGCGGGCCAGCGGATGATCGC
GTCGGCAGGCCAGCACGAAGGGATCTTCGGCCAGCACGTCGAAATCGAGATTCGGATCGT
TGGCGCCCATGAAGTTGATGCCGAACTCGACTTCGCCACGCTCTACCGCCTGCAGGCCTT
CGGTGGCCGGGATATCCAGGATCCGGAAGCGCACGTTGGGATGCGCTTCGTGGAAACGCG
CCATCACGCTGGGCAGGAAGTAGAACGCCGCCGTGGGCAGGCAGGCGATGGTGACGGTAG
CGCCCCGCGTATCGTCCCGGCCCCGCAGTGAGAACAGTGACCCATCGAATTCCTCCAGCA
TACGACGCACCAGCGGCAGCAGGTTCTCGCCGACGGCGGTGGTGCTGACGCTGCGCGTGG
TGCGCTCCAGCAGTGGCGAACCCACAGCCTGCTCCAGCTTCTGTATCCGTCGGCTGAGTG
CCGGCTGGGAGACGTGCAGGATCTCCGCGGCGCGGTGGAAGCTGCGCGTCTCCGACACCA
GCAGGAATGCGCGTAGATCCAGGATCTCGCAATTGATGCTCATTGGGTATCAATCATCCA
AAAATCAGCAATTCACAGATCAATTGGGGTCATGCCAGTATCGAATCACAGAGGGGTCAT
TCATCCCCTACACGCATCAATCTAACACACGTATGTCCAACGATCTGCTCAGCATTCCCT
GCGTACTCATGCGCGGTGGTACATCCAAGGGCCCGTTCTTCCTGGCCAGCGACCTTCCGG
CGGACGTTGTTGAACGCGATCGCCTGCTGGTGGAAGTAATGGGGTCGGGCCATCCGCTGC
AGATCGATGGCATCGGTGGCGGCAACGCACTGACCAGCAAGGTGGCCATCATCGATCGAT
CCAGCCGGGCAGACGCCGACGTGGACTATCTGTTCGCCCAGGTACGGGTGGAGCAGCAGG
TGGTGGACACGTCCCCCAACTGCGGCAACATGCTGGCGGCGGTGGGCCCGTACGCCATCG
AGCGGGGGCTGGTGCAGGCTCAGGATCCGCAGACCGAGGTGCGCATCCACAACGTCAACA
CCGGCAAGCTGATCATCGCCACGGTGGAAACGCCGGGTGGCCATCTGGTCTACCGCGGTG
ATACGCGCATTGCCGGCGCACCGGGCTCGGCCGCGCCGGTCAGGCTTTCCTTCCTTGATG
CCGCAGGCGCCCGCACCGGCAAGCTGCTGCCCAGCGGCCACGCCCGGGAAACCATCGATG
GCGTGCCGGTCAGCCTGGTGGACTGCGCCATGCCGATGATGCTGGTGCATGCCGAGGACC
TGGGCGTGCGCGGTGATGCATCGCCCGCCGAACTGAACGCGGATGCCGCGCTCATGCGCC
GGCTGGAAGCGCTGCGCATCGAGGCGGGCGCCCGCATGGGCATCGCCGACGCCGGCAACA
AGGTCATTCCCAAGCCGGTGCTGCTGTCGGCGCCGCAACACGGCGGCGATCTGCAGGTGC
GTTACTTCATGCCGCACCAATGCCACACCGCACTGGCCATTACCGGCGCGGTCGGCCTGG
CTACCGCCGCCGTCACGCCGGGCACGCTGGCCCACACTTTGGTCGGGTGCCTGTCCGTTC
CCGGCAGCATTACCCTCGAACATCCGAGCGGGGACCTGCAGGTGGGCCTCAGTCGCAGCT
CGGATGACGCACCGGTGATTGCCAGCGTGGTCCGCACCGCACGCCGATTGTTCGAAGGTC
GCGTGTTTGCGACAACGCCAGTGCCTGCCATGGCCAGTTCCACCCAAGCCCGCCAATGGA
CGTCAGCGGCATGATCTGAACCCGGCAGGGCCGGCGCAGACGCGCATGCCAGCCATTACA
ACGTAGATGCTTCACTCCTGGGAGGGATGATGTACAAGCAGTTCTTCATGGCCGCGCTGT
GCGCGGCCGGTCTGGCCGCGGCCGGTTGCAGCAACAGCGGGCGCCCCGATGGCGCATCCA
CCGGCACCGGTGACGATGCACCCGTGCGCATCAGCGTCGGCTCCTACAACCTCAACAACC
TTCCGTTCTTCATTGCCGATGCCAAGGGCTACTTCAAGGACGTCGGCCTGGACGTAAGAA
CCGAGAACTTCGCCCAGGGTGGCTCGAAGGTGCTGCAGGCCCTGGTGGCGAATTCCACCG
ACGTGGCGGTCGGTTTCTACGACCACACCATCCAGATGCAGGCCAAGGGCAAGGACGTGG
TGGCCTTCGTGCTGCTCTCGCGCAATTCCGGCCTGGTGATGGCGGGGCGCGAAGACGCCA
CGTTTGATCCTGCGCGACCGGAGTCCATCAAGGGCCAGAAGGTCGGCATCACCGCACCGG
GCTCCTCGTCCGACTTCTTCGTCCGCCACTTTCTGGCGCAGCACGATATTCCGGCCGACA
GCATTTCGCTGATCGGCGTCGGCTCCGGCGCTGCTGCAGTCGCCGCGCTCGAGCAGGGCA
AGATCGACCTGCTGGTCAACTACGATCCGGCTGCAACCCTGATCACCGAGCGCAAGGTCG
GGAAGATCATCCTTGACGCGCGCAGCGACGAAGGCGCCCGCCAGGTCTATGGCGGGTTGT
ACCCGACCTCGGTGATGTATGCCAACCAGAGCTTCCTGGACAAGCGCCCCGAAGCGGCCG
AGAAGATCGCCCGTGCCGAGCAGATGGCGTTGAAGTTCATCGCCGACAACAGTGCCGAGG
AGATCGTTGCCGCGCTGCCGGACAGCTACGTCTCCGGCGACCGCGCCACCTATGCCCGCG
CGGTGGAGAACGCGCGCGCGATATTCACCCGCGATGGACGCTTCACGCCGGCCGACCTGG
AGACGCCGTTGAAGGTGCTGCGTGAGTTCAATACGGATGTGGCCAAGGCCAACATCGATC
TGTCCAAGACCTACACCAATGCCTTCGTCGAGCGTGCCAACGCTGCGGCGCCGGCTGCCC
AACCGTAAGCGGAGGTAACCCCATGGCCCTTAATGCCACCGTGCGCCAACTCAACGGCGC
ACCGCAGCTGGAGCCTGCACAGACCATGGTCGCCATCAACAAGGTGACCATGTCCTTCGG
CGAGTTCACCGCCGTTCGCGATGTCGACATCCAGGTAGGTGACGGCGAGTTCCTCGCCAT
CGTTGGGCCCACCGGCTGCGGCAAGAGCACCATCCTCAATTCCGTAGCTGGCCTGCTGAG
GCCATCCTCGGGCGACGTGGCCATCGATGGCCGCACGGTCAGCGGCGTGCAGGAGTCGGT
CGGCTACCTGTTCCAGCAGGACGCCCTGCTGCCGTGGAAGACAGCTTTCCAGAACGTCGA
GCTGGGCCTGCGCTTCCGCGGCGTGCCCGAAGCCGAACGCAAGGCCAAGGCCAACGCGTG
GCTGGCCAAGGTCGGCCTGGCCGGTTTCGAGCATCGCTATCCGCACCAGTTGTCCGGTGG
CCAGCGCAAGCGTGTGCAGATGGCGCAGGCGCTGATCGTCGAGCCGAAGGTGATCCTGAT
GGACGAGCCGTTCTCGGCGCTGGACATCCACACCCGCCACCTGATGCAGAACGAGCTGCT
GCGCCTGTGGCAGGAGGATCGCCGCTCGGTGATCCTGATTACCCATGACCTGGAAGAAGC
AATCGCGCTGGGTGACCGCGTGGTGGTGCTGTCCTCCGGCCCGGCGAGCCGCGTGGTGCG
CAGTTTCGACGTGGATCTGGAACGGCCGCGCAACGTGGCCGAGATCAAGCTGGATGACCG
TTTCACCGACCTGTACCGCGACATCTGGGCCTGCCTGCGCGGCGAAGTGGAGAAGAGCTA
TGCACGCCAAGACTGACAAGTTCATCCAGCTCGCGCTGGTGGTCGCCGTGTTCGGTGGCT
GGGAAGGTGGCATCGCGCTGGGAGTGATCGATCCGTTCTTCTTCCCCTCGCCAACGGTCA
TCGTGCAGCAGGCCTGGACCTGGCTGTCCGATACCTCCTTCTACCAACATGTGTACATCA
CGCTGACCGAAACCGCACTGGGCTACATCATCGGCACCGGCCTGGGCGTGGCCGGCGGTG
TCTGGCTGGGCCTGAGCCGGCGCTCGGCGCGCATCCTGGATCCCTTCATCAAAGGCTTCA
ACGCGATTCCGCGTGTAGTGCTGGCGCCGATTTTCGTGTTGTGGCTGGGGCTGGGCCTGT
GGTCGAAGGTGGCGCTGGCGGTCACGCTGGTGTTCTTCACTACGTTCTTCAATGCCATGC
AGGGCGTGCGCGAGGTGAACCCGGTGGTGCTGGCCAACGCCCGCATCCTGGGGGCGAGCC
GCAGTGACCTGCTGCGCCATGTCTACTTCCCCGCAGCGGCGAGCTGGATCCTGTCTTCGC
TGCGTACTTCGGTCGGCTTTGCAGTGGTCGGTGCGATCATTGGTGAGTACCTCGGCGCTT
CGGCGGGCCTGGGCTACCTGATCGCGCAGGCCGAGGGCAACTTCAATGCCGTGGGTGTGT
TCGCCGGCATCATCATCCTGGCCGCCTTCGTGCTGGTCATCGACGCCCTGCTGGACGTGG
TCGAGAACAAGCTGATCACCTGGCGTCCCAACGCCCAGGCACAGGCCACCAGCTGACCGG
GCCGGGTTGAGCCCGCCTGCCGCGCCGCCGGTCCGATCCGGCGGCGCGAGCTTCCTCCCC
CGATCTTCCCCCGCACCACCGCAACAGGCCAGCGCCGGGCCAGGGGGCCGGCTGGCCGGA
GAGAGAGTCCATGAACCCTTCCACCGTGCTGCCGCTGGCAGCGCTGCCGGTCGCGCTCGG
CCTGCTGTTGGCCAGTGGCCACGCCGACGCCCAGTCCACTCCTTCGCCGCCCGCGCCGTT
GAGCCAGGCCGAGCTGTCACGCCTGGTGCAGCAGCAGGCGCTGCAGATCCAGCAATTGGA
AGCGCGCCTCCGCGCCGTCGAGGGCGGGCAGGGCACTGCGGCCGCACTATCCGCGCCGCC
CGCGCCCGCGCTGGAAACGCGGGTGGCCGCACTGGAATCCGGCCAGTCCAGGCAGCCCAA
TGTCTCTTGGGCCAAGGGCGCACCCGAGTTCAGCAGCGCCGACGGCACTACGGTGTTCCG
TCCCCGCGGCCGCCTGTTCGTCGATGCCTCCAGTACGGACGGTTCGGCGGTCGGTGATCG
CAACGTTTCGGGCACCGAGGTCCGTTCGGTGCGCCTGGGGGCCGAGGGACGCTACGGCAC
ACTGGGCTGGGTGGTGGAGGGTGACTTCGCCGACAACGCGGTGGCCTGGAAGTCGGTCTA
CGCCACGCTGGACCACACCCTGTTCGGCCTGCCGGCCGATCTCACGATGGGCAACCGCTT
GAACGATCGCGGTATCGATGGCTCCAGCAGCACCTCCAACACGCCGTTCCAGGAACGCAA
CGTGGTCGGCACGCTGATGCTGCCGCAGCGCGGCCTGTTCGGTGTCGGGCTGACCGAGCG
CGTGTATGGAAAGGGCTGGCACGCCAGCCTGTCGGTGGCCGGCAACGATCTCAACAACGC
CGGAACCGACAACGACAGCCAGACCTGGACCACGCGCGTGCACTGGAATCCGCTGGACAC
CGCTGCTGCCACGTTGCATCTGGGCGCATGGGCGTTCCACGAGAAGATTCCCGCCGGGGC
CAGCGGCGTGGTGCGCAGTTCGGCCATCGCGGGACATTTCAACGATCTGGTCAGGATCAC
ACCGGGCACGCTGCTGGGCGCCGAGCGCAGCACCGCCTACGGTGCCGAACTGGCCGGCTT
CTTCGGCCCGGCGTGGGCAACGGGCGAGTGGGGTACGCGAACCCTGCGCGGGGCCGATGC
CGGCGGTCGCTACGATCGCGACCACGCGGCGTGGGCGATTTCTGCCGGCTGGTTCCTGGC
GGGCGCGCTGCCGTCGTACTCGGGCAAGGCCGGTACCTGGGGGAAGGTGAAGGTCGCCGA
TCCGGTGACGCGCGGCGGCGGCGGTGCCTGGGAGCTGAAGGGCCGCTATGAAGACGTGGA
CTATGCCGAGCTGCCCAGTGGCGGTACCGGTAACGCGTGGACCCTGGGCGCGAACTGGTA
CCTCAACGATTTCAGTCGCGTGATGTTCGAAGCCGTCCGTTGGCAGACCCGTCACCGCAG
CGGCAGTGCAATGGGCAGGGATGAAGGCACCACCTTCAATACCCGCCTGCAGCTGGTCTT
CTAGGGCAGGGGCGCCGCCTGCACTCTGGTCACAGCAGCAACAACGCTGCGATGAGTGCA
GGTGGCATCACCAGCGCGCCGACGCGCAGGAAGTCGAGCGCGCTGACATGCTCGCCTTCG
CGACGCAACGCCATCAGCCACAGCATCGTGGCCAACGAGCCGGTCACCGACAGGTTCGGG
CCCAGATCCACGCCGACCAGCAATGCGGCACGGGTCTGCGCCGGCAGGTCCGCCATCTGC
CCCAACGAACCAGCCGCCAGGCCGACCGGCAGATTGTTGGCCACGTTGCTCAGCAGTGCA
GCGGCGCCGCCGGCCAGCCAGCTGGCCTGGTGCGGCGACGTATTCGCCAGCGCCTGCAGC
GCGCTGGCCGAACTCTGGATGACACCGGTCTGCGCTACCGCTTCCACCAGCACGAACAGC
CCCGCCACCAGCGGCAGCACCCCCCAGGATACGTGGCGCAGCAGCGGCAGCGGGCTGCGT
CGCTGGCGGATCGCCACTGCCACCACGCTCAGCGTGCCCGCGCAGAACGTGGTCAGGCCC
AACGGCCCGTTCAAGGCGGACGTAACCAGCAGCACCGTGCCGGTGAACAGCACGCCCAGT
TCGCTCAGTCGGCCGCCGTCGGTCAACGGGCGATGCGCCGGCGCGGCCACCAGCGGCTGT
GCGATTTCGCGACGGTGCACCCAGCGCAGCACAAGATAGGTCGCACCGATCGCCGCCAGC
GAGGGCAGTGCGAACTGCGCCAGCCACTGCAGCAGCGGCGGCATGTGCTGGCCGTACACC
ACGAGATTGGCCGGGTTGGAGATGGGCAACACGAAGCTGGCCGCGTTGGCGATGAAGGCA
CAGACGAACAGGTACGGCAGGGGATTGGCCCGGGCCGCCTTGCAGGCCGCGTAGACCGCC
GGCGTCAGCACCACGGCTGTCGCATCATTGGAAAGAAACACCGTTACCAGCGTGCCGACC
AGGAACACCAGGTCGAACAGGCGTCGCCCGGATCCGCCCGCGTGCCGCACCGCGTACAAC
GCCAGCCAGTCGAACAGCCCTTCGCGGCGTGCGAGCTCGGCCAGCACCATCATGCCGACC
AGGAACAGGTAGACATCGCGGCCTTCGGCGACTGCGTGCCAGGTAGTACCGAACGACACA
ATGCCGCTGAGCGGAAGCAGCGCGGCCGCACCGAGCGCCCACACGTACTCCGGGATGCGG
AACGGACGGAACAGCAGGCCGACAGTGGCAACGGCCACCGCCATCCAGATGATGAGGGAA
GAATGGGAAGCAAGCATGGAGTAGGGGCGTGCGCGGCGCCGCCCATCGACCGCGTCGCCG
GTTCTCCGGCGCATGTGATCGGCGTGCAGGCGCCCGCTGCGATCAGTGCAAGTGCCGGGG
TGGCAGCATCATACCGTGCCGGCTGCCCAGCGAATGCCCTGGCGCGGCACGTTACGTGAC
GGCCGCACCAGGGCATTCAACACCGCGCCTACTGCGTCGCACACTCCACCTTGCGATCGA
ACTCGGTGCCCAGTACGACCGAGGTGATCGCAAGCGTTGTGCCCTTTCCGGCGCGCAGCG
CAAACGGCACGTTCAAGCGGCTCATGTCCGCCCCGGCCTTGGCCAGGCACTTGAGGGGAA
CGCCCAGCCTGACCCACTCATTGCGCGGCGCCACCGACAGCGCAGGGCCCAGCGCAACCT
CGGCAGCACAGGCCGCCCCGCAGGCGGTACCGAGTGTCACTGCGGCTTCTGCCGGGAGCT
GTTCGACACGCACGGTTGCTACCACGGACAGCTCGCCGTTGGTCTCGCGCGACCAGTCCA
GCGGAGTATTGGCCTGCAACGCCACCGTGGCCGGCGCCCGGAAACTGAACCGGCGTGCGC
CCTCCTGCACATCGGTGTTGATTGCGACCATCGCCAGTGACTGGTCGGCAGTCGTTGCAT
TGGGGTGCACGACATCGGTCGATTCGCCATTGGCGGCAGTCAGGCGAAGCATCAGCCCAG
TGCCGGCCACACCACGATCGAACAGGGTACCGCTACCGGCGGCGTCCGGATCAATGCCCG
GGTCCTCGGAAAGCGCAGGCAGATTTCCCTTGTCGGCATAGGTAAGGCCGTATCCGAAGG
CGAACTGCGGGTCGTAGTCCTTCTGCCCCACGTTGTTCTGGTACTGGTTGGCGCGGCGTG
GCCAGGAGTAGCTCAGCTTTCCGCGGAAGTCGTGTTGCACGCGCCCATCGGCCCCACGCA
GCAGCACATCGGCCACGCCCCCACCTTCCGATCCCGGCAGCCACGCGGCCACGAAGGCAT
CGGCGGCGTTGATTTCGCGGTTCAGCCACAACGGGCGCCCGCTCAGGAACACCCCCACGA
CCGGAATGCCGTCTGCCTTCAGGCGTCGCATCAGCTCCAGGTCTCCGGACTTGCCGTTCT
TGAACATCAGGTTGGGCAGGTCGCCCTGGAATTCGGCATACGGATCTTCGCCGAACACCA
CGATGGCCACATCCGGCCGGTTGCGGTAGCGGCCATCGACCGCCAGTTCGGCCTGGCCGC
CGCCCGACCTGACCTGTGCCTCCAGACCTTCCCAGATCGTTTCAGCATTCGGGAAGTCCT
CCCGACGCGTGCCATCGCCCTGCCAGCTGAGCGTCCAGCCGCCCGCCTGACGGCTCATGT
CGTTCGCGGCATCGCCCGCAACCAGCACCCGTTGTTTCGGCGGGAGTGGCAGCAGCTGGT
TCTGGTTCTTGAGCAGCACCAGCGATTCACGCACGGCCTGCCGCGCCACCTGGCGATGCG
CCGGCGACCCGAGCAGCTCGAATCTGCCGCCCAATGCGCGCTCGGACGGCTTGGGTTTGT
CGAACAGGCCCATGCGCATCTTCGCCCGCAGAATGCGGCGAACGGCATCGTCCAGCCGCG
CCTCCGGCAGGCTGCCGTCCTTCACGTGGGCCAGCGTGCTTTCGTACATGCCTTTCCAGC
TGTCCGGCGCCATCGCCATGTCCAGGCCGGCAACATAGGTCTTCGCGCAATCGGTGTTGC
TGCAGCCCTTGATCTGGCCATGGCCGTTCCAGTCACCGACCACGAAGCCGCCGAAGCCCA
TCCGACCCTTCAGCACATCGGTCAACAACGGCTTGTGCCCATGCATCTTCTCGCCATGGA
AGCTGTTGAAGGACGCCATCACCGACTGCGCGCCCGCATTGATCGCCGGCAGGTATCCGG
CGGCATGGATGTCGCGCAGTTCTGCCTCGCTGACCGTGGTGTTGCCCTGGTCCTTGCCAT
TGCCCGTGCCGCCATCGCCGAGAAAATGCTTGACCGTGGTCATCACGTGGTGGTCGTCGA
GGAAGTCGGCCGCGCCGGCCTTGCCCTGCAGGCCTTCGACGAATGCGCCTGCATAGCTGG
CCACCAATGCCGGATCTTCCGAGTAGCCTTCGTACGTGCGCCCCCAGCGGTCGTCCTGCG
GAACGGCCACGGTCGGCGCGAAGGTCCATTCCATGCCGGTCACACGGGTTTCGGCAGCGG
TGATCCTTGCGATCTCGCGCAGCAGTTCCGGGTTGCGCGCTGCGCCCAGGCCGATGTTGT
GCGGGAACAGAGTGGCACCCACCACATTGCTCTGGCCATGCATCGCATCAATGCCCCAGA
CGATGGGAATGGCCTTGCCACCGTTGCGCGTGTCCATCGAGGCTTCCCAGAACGCGTCGG
CCAGCGCAAGCCATTCGGCGGGTTTTGCGTTGTAGCGGCCACCTGGGTCGGATGCGCCGC
CCGCCAGTATTGAACCCAATCGATATCTGCGCACGTCGTCGGGCGTGATGCTGGCGATAT
CGCCCTGTACGATCTGGCCGACCTTTTCTTCCAGCGTCATTGATGCGATCAGCGCGTCGA
TGCGTCGTTCCATGGCCGGATCGTTGGCCAGCGGCCAGGTTGCCTTGGGCCAGTGCGCGG
GAGTGATGGTACCTGAGTCGTTCACCGGGGCAGGGGCCGCACCGGTCGCAGGCACCAGCG
CCATGGCAAGCGATGCAGCCAGCATCAGGCGGTGTGGACGTAGAACGGGGTTGCGCTTCG
CACGATCGGAATGACGGACGTTCATCGGAACAATCATCTCGGAAGGGTGGCTTGGGTGGG
CTCGGCGACCAGAAAGCAACCTGACAGCGTTGTCAGTCGGAAACCGAGCATACCCAGCCG
GTGGAACGAATGCTTGCTGCACAGCGGCATGGGTTTTGAGGATAAAGTTGCATCTGCATC
CACATCCCGTGGTGCAGGATTTCGGTAGAGATGGTGAGGCTATGACGGGCAGAGGGCGGG
GGATGCCGGGACCTGAGCAGGTGCTCGCAGGCAGGCCGGGACGCGTGCGGATCGAGGATG
TCGCGGCAACGGCCGGGGTCTCGATGAAGACCGTCTCGCGGGTGCTCAACAACGAGCCGA
ACGTCTCCAAGAGCACCCGGGCCCGGGTGGACGCGGCAGTGGAAAAGCTGCGCTACCGCC
CCTTGCCCTCGGCACGGGTCCTCGCCGGCCGGCGTTCCTACCTCATCGCGATGCTCTTCG
ATAATCCGTCCTCGAACTATCTGATGGAGATCGAGATGGGGGTGCTGGACGCATGCATGG
AACAGCACTACAACCTGATGCTCGCTCCGCTGATCTACGACGCGGCCGATATCGTGGAAA
AGGTCGAGTCATTGATCATGCAGTCGCAGCTCGACGGCGTGGTGCTGACGCCGCCCCTGA
CCGACGACACGGCCCTGCTGGAGCGCCTGGTCGATCTGGGCATTCCGTACTCCAGCATTT
CGGCGAAGGAACAGAACCGGAACGTGGGCGTCGTCGTGGATGAAATCGGCGCGGTGGTGG
CGCTGATCGCACACCTGGCCTCGCTGGGCCATACCCGCATCGCCCATATCAAGGGACACG
CCGCGCATGGCGCAAGCATGTGGCGCCTGGCAGGCTATCGCGAAGGCCTGCGCAGGGCAG
GCCTGCGCTACGACCCCAGCCTGGTGCTGGAAGGTGAGTTCTCGTACGAATCCGGCTACA
TCGGCGCCAACGCACTGCTTGATCGGCCTGATCGGCCGACCGCCATCTTCGCTGCCAACG
ACGATATGGCGGCCGGGGTCATCTGCGCGGTGTTCGAGCACGGCCTTTCGGTGCCGGGCG
ACATCTCGGTCTGTGGTTTCGATGACACGCCGATCGCCCGCCAGATCTATCCGGCGTTGA
CCACGGTCTGCCAGCCCACCCGTGAGATGGGCCGGCGCGCGGCCATGGAGCTGATCAAGG
AAGTGCGCGAGCTCGGCAGCGGTGGCGTGGTCGATATTGACTACGCCCTGCAGGTCCGGC
GATCCACGGGACCGGTCCGTCACGATTGAACGCGCTTCAGCGGCCTGCCGGCGCGATCGG
CAGGCCGCGCTGGCAGGGCAGGGGCGCGGCTCAGTGGCCCGCTTCGGTCGCCAATCGCTC
CAGATCAACACCCTGGCGACGAAGTGTACGGCCAGCCGCCCAGGCGTAGAACGCCAGATA
GCAGAAACACAGCACGCCAATGATGAAGCTGTAGTGCACGCCGACCTTGTCGGCAAGCGC
ACCCTGCGCCCAACTGACGATGCCGCCGCCCATGATCATCATGATCAGCAGGCTGCTTGC
CTGGTTGGTATGGCGGCCCAGGCCGCTGATGGCCAGGGTAAAGATGCAGGGCCACATCGT
GCTGCAGAACAGCCCGACACTGATGAAGGCGATCACACTGGTCATGCCGGTGGTGAACAT
GCCGACCAGATGCGCCGCAATGCCACACACGGCAAAGTACAGCAGCATGCGCGATGGACT
GCCCTTGCTGGCCAGGGTGGCGATGATCATCAGGACGATCACCGGCGCGTAGTGCAGGAA
CTGTGCGGGTTCGTGGCCAGAGATCGCGTTGACGGCAAGGTAGATGGCGAACGCGACGAA
CGGCAACGCCAGCATCAACAGCTTCCGGGTGCCTGCGCGCACATCGAACGCGCCTGCGGC
ACCACCCCAGCGGCCGATCATCAGGCTGGCCCAGTACAACGACACGAACGGGGCGATCAC
CGAGGTTTCCAGCCCCAGTCCACCCTTGCTCAAGGGCTGCTCAAGGTAGGCTGGAAGATT
GTCGATGGTCGATACCTCCACGCCGACGTAAAGGAAGATCGCGATCATGCCCATGACCAG
CTGCGGGTAAGCGAGCGCAGATCTGCGGTCTGTCTGGTGATCTGCCCCGGTTGCACCTGC
GGGGACCGTCGCGGACAGCTCTACATGATTGGGCACGCTCGAGAACCGCAGCAGCACGGC
TACCAGTACGAAGGCGGCGCCCAGCACCAGGTATGGGATCTTTACGCTCTCGATGCTCGC
CTCTGTGTTGCCCGCTGACACGCTGCCAAAGATGGCAATGCTCACCAGCAGTGGACCTAC
CGTCGAGCCCAGGTTGTTGACACCGCCGGCCATGGTCAATCGCTGCGATCCGGTGGCCGG
GCCACCCATGATCACCGCCAGCGTATTGGCCGCGATCTGCTGGAGCGAGAAGCCCAGGCC
CACGATGAACAGGCCGGACAGCATCAGTGCAAACGAGCCGGTGTTGGCTGCTGGATAGAA
GAGCAGGGCGCCCAGTGCCGAGACCAGCAGGCCGATGCAGATGCCGTTGCGATAGCCCAC
CCGATGCAGCAGGTCGGTGCCGATGGCGCGGGACACGGCGATGTAGATCAGCGAACCGGC
GGTGTAGGCAACGTAGAAAGCCATCGCCACGTACATGCTCTGCGCCTGGCTGAGATGGAA
CGCCTTCTTGAACACCGGAATGAGGATGCCGTTGCTTGCGGCAACGAAGCCCCAGAAGAA
GAAGACGGTGATGAGTACACCGAACTGCGACCAGCGGGTTGTGTGTTTCATGATTCTCGT
GTCATCGCGGGCAGGGCGACGCCCCGTGCGTTGTCGCACAGGGCGGGACGTGGTGATTGC
GCACGGAGGGCCGGCGAAACCGGCCCTCCTTCAAGGCTGCGTTGCTCAGAACTGGTAACG
CAGGCGCAGGCCGTAGCTGCGCGGATCGTTCAGGAAGCGGACGTTGATGCCGGAACCCAC
CAGGGCCTTCTGCGAGACGTCGTTGCCCAGCAGATTGTTGCCCCAGGCTTCCACCCGCCA
GTTGCCGCTCAGTGAGGTGAAGCCAATGCCCGCGTTCAAGGTGGTCTCGCCCTTCTGGCG
GTCAGGGAAGCCGGCCTCAGCGGCACTTTCGGTACGGTCATGGACCAGCTCACCAGTGGC
CGGATCCTGTCGGATGAACTCTACGTCCCGGTTGTTGTACTGGGTGAGATAGAAGGCCGA
GCGGTACGAGGCCAGCAACTGCCAGTCGAAGGTGCCAAAGCGCAGCTCGGTCGTATGCTG
CAGGCGCACGTTGAAGGTGAGCTTCGAGGCCAGCGGCAGTTCATTGCCGGACAGGTCGAT
CAACGAAGTGGCGCCACCGGCGTCGTAGTTCTGGCTGCGGACATCGGCGACGGTGCCGCG
CTTGATCTCACTGTCCATCCAGAGTGCATTGATGTTGACCATGAAGTTGTGCGGGAGTCG
CAAGGTGCTTTCCGCCTCCAGGCCGTACACAGCGGACTTGCCGACGTTGCGGTTGACCAG
CGCATAGCCGGTGGCTTCACCGGTGGTCGGGTTGGTGGCGATCACCGCCAGGTCCTGGAA
CACCTGGTCGCTGTAGTCGTAATAGAACCCGCTGACGTTGAAGGTCGAGGTGCGACCCAG
CATCTGGAAGGAGTTCTTGCTGCCGATTTCGTAGGCAATGATCGATTCGGGCTTGAAGGT
CTCGGGAATCTCCTTCGGATCAAACGTGTCGTTGAAGCCGCCCGCCTTGTGGCCGGTCGA
CACCAGGCCGTACAGCAGGCTGTCGTCGCTCACGTCGTACTCGAAACCCGCGCGCCAGTC
GGTAAAGCTGAACTTGCTCTTGCCGAACTGCTGGGCCGGAATCGCGCTGACCTGGGCCCA
GCTCTGGTACGGGCAATCGACGGTATCGCCACCGATGTCGGGACGGTCCACGCAGCCGAA
TGGGCCGCCATCGGGCACCGCGCCGATCTGCTGCAGCAAGGTGTCGTTGCGACCGTGTCG
CAGCACGCCCTGCAGCAGGAAGCGGGCCATCTCCGCCTGCGAGGTGATGTTGCTGACATC
AAAGTTCGGACGGCTCATGAACGCGGGCTCGAAGCCGGGCGTGCCGAGGCGCGTGGCAAA
GTCCCCGCCCTGGCCAGGCAGGCCCAGCGACCAGTTGCCGCCGATGCCGTAACGCGACTT
CTTCTCCTCGGAGTAGCGCAGGCCGCCCTTCAGGCGCAGGCGATCGTTGACGTCGAACGT
GCCATCGGCGAAAACGGCGGAAGACTTGCCATTGACCTTCGGCATGGTGAATTCAGTGCC
CGAATACCAGCGCCCTTTGTCCACCAGCGAAAGGTAGCCCACCCGCTGGTCCTCGTTGAA
GTGGAACAAGCCGGTGGTCCAGCGCAGCCGCTCGTCCTGGTCGGACGTGAACCGCAGCTC
ATGTACCTGCGACTCCGACTCGGTCAACCAGTACTGGGTGGAGTAGTTGTCGTAATCGAT
GCCACCGGGGTTGCTGGGCGATACCGGATCGATGTTGCGGCCCGGCCAGAGGATGCCTTC
GCTCTGCGCATTGGTCTGGCGGTAGTCCACGTTGCGGTAGCTGCCGTTGTACTCCACCGC
CACCTTGCCGAAGTCGTAGGAAATGCTGGTCTGCGCCCCCCAGTTGGTGCTGTCGAGCTT
GCCCTGCGCGCCACGGTAGATGATCTTCCGCAGGTCGACATCGTCCGGCAGGTAGCCGGC
CCTGGCGGCGGTGTAGACGTTGGCGCCGGGATAGCCCGTGCCGCCTTCCTTGCCGATGTC
GGCCATGGCGAAGATCGACAGCTTGTCATCCGGCTGGTAGAGGAACGACAGTCGAGCGCC
CCGGTCGTCCTGCACGCCAGCCGGTTCCAGGTCCTGCGCGCGCCCCGCATTCTTGAACGG
AGAGTCCTTCTCCACCTTGTAGCCAGCCACGCGGAAGGCCGCGCCACCACCGATCGGGAG
ATTCAGGGCGAACTCGCCACCGCGATGGTCACGATTGCCGGCCTCGGCCTGAACATACCC
GCCGAACGCTTCCAGGTCGGGGCGCTTGGTGATGATGTTCAGCGTGCCGGCCAGCGCATT
GCGGCCGCGCAGCGTGCCCTGCGGGCCCTTGTTGATTTCCACCCGCTCGACATCGTAGAA
CATGCCGCCCAGACCGCGCGGTCGTGCAATGTAGGCCCCGTTGATGTGAGGCGCGGCGCC
CGGATCACCCAGTTCGGTGTTGTTCGAAGAGCCCACGCCGCGGATGAAGATCTCCAGGTT
GCCTTCCTGGTTGGCCATGCTCATGCCCGGCACCAGGGCCTGGATGTTGCGCAGCTCATT
GTTGATGCCCAGCGCACGCGTATCGTCCGCGGAAATTGCCTGGGCGGTACCTGCATATTT
CTGCAGGTCCTGTTCCCGGCGTTCGACAGTGACGATGACGGCGTCCAGCGTTGAGGCCTC
CCGTGCCTCGCTGGTGGCGGTCGAGCTGCTTTCCTTGACTGATTGCGCTGCGACCGGCAG
CGCTGCAGTGGCGGTGACGATGGTGGCAAGTACTGCCTGTGCGAGTGTGCTCTTCCTGAA
ATGGCCGGTCATAGGGTCCCTCTCTCCCCATAAGTGATGTCTGGACGTTCCCGCGCCACG
CGCCGGACGTGGGCTCTTGTAAGCGCGACCTGACAACGCTGTCAATCAGAATGAACGATG
GATGACCAGAAGCTCGGGAAATCAGACAGTTGAGCGATCAGCAGTGCTGCCTGGCACGCC
GCATTTGCTGCAATGCGAAACGAAATCGAGCGGCGTTGCGCCCTGCCTGCGACTGCAACG
GCTGGATTGGAACCATCAGAAAGCGGGGCGGCAGCAAGGGCCATCGGCTTCGCGTATCTG
CTGGCGGACTACGGGGCCATGCAGGGGGCGTGGTGCTGATGCTGTCATGTGGCCGGGCAT
GACTTCAGGCACTCGGTCGCGACTACAGCTGTAGGCAATGTGGACAGGCATTCACCGGAA
GAGATGCCCATGAAAACTGCACGATGGTTGTCCAGCTTCGCGGCCTTGATGCTGGCCCTC
CCTGCACTGGCCAGCACGACCACCACGGCCGACGCCGTCGCGACGATCGAACGCAACGCC
CGTGCCGCGCATTCCGACGCGGTGCTTGTCTGGAAGGATGGAAAAACACTGCTGGAGCCA
CAGCCAGAGACCGGCGAGGAGCCGGTTCACCTCATGTCGGCCACCAAGTCGGTGGTGGCG
CTGGCCATCATGCTGCTGCTGGACGACGGAAAACTGGCCTCGGTCGACGAGCCGGTAAGC
AACATCTTCGCGGAGTGGAAGCAGGGGCGGAAAAGGGACATCACGGTACGCATGCTGCTG
GACCATACCTCTGGCCTGCAGAACGTGGCCAACGCGGGGGAAGAGCTGGAAGCTGCGCCG
GACCTGGTCAAGCTCGCACTGGCTGCAGAGCTGAGCAGCGATCCAGGTACCACGTTCTCG
TACAACAACAAGGCTACCAATCTGCTGCCCGGCATTGTCGAGCGTCTGGCAGGGGAACCG
ATGGATGCCTACCTTGAGAAGCGCCTGTTCAGACCGCTGGGCATTGCCCGATATACCTGG
TTGAAGGACGGTGCGGGCACCCCCTTGGGCATGGCCGGATTGTCGCTGAGTGCCCGCGAT
CTGGCGAAGATCGGGCAGCTGCTGCTTGATGGCGGCGTGACCCCGGCGGGTACGCGTATG
CTGAGCGAGCGATCGGTGGCACTGCTGACTGGAGCAAGTGCCCGCTCCCCGGATGTTGGT
CTTCTGTGGTGGCGCATTCCAGCATGGGAGCGTTATGAGCTGAAAGGCCAGATGGCCGGC
TTCCTGGCGCAGCATGGGGTCAGCGCTCCGGTCCAGCAGGCATTGCTGGCCACCGGGGGC
AGGGTATTCGACAGCAAGAGTGCATTGATTGCGTACGTGGGCGAGCGACTTGGGGCGGAC
TGGCCGCAGCACTATGGCAGCGAGATCACCGGTCGTGGACTCAAGCTGTCCGACATGTTC
GACATCCAACGCGGCCCCACCGTTGCCTACGCCGCCAACGGTTACCTGGGCCAGCACCTG
GTCATCGTTCCGCAGCAGCGCGTGGTTGCCGTGCGCCTCATCCACCGACGCGACAGCCAT
CGCGCGCCACTGGATGACTACGCGACATTCCCGGCGGATGTACTCAAGCTGGCCCAGGCG
CTTCAGTGAACGGAGGAGCCGGGCCTGCGCCCGGATCCTCGTCCACTGCTTCATGCTGCT
GGCCGGAGTGGCAGGGTCTGGCAGGGCGCGCCACTACTTCGGCATCAGCACGGTATCGAC
AACGTGGATGACGCCGTTGGATTGGTTGACGTCGGCGATGCTGATGCCTGCTTTGCCACC
CTTGGCGTCGATCACCCACAGCTTGCCGTCGTGGAGCGCCACGGTAAGCGGCTCGCCTTG
CACTGTCTTCAGCGTGGCTTTTCCACCGTGCTTCCTGGCATCGGCCAGGAGCTGGGCGGA
ACTGAACCGTCCTGGGACCACGTGGTAGGTGAGGATCCGGGTGAGCTGCGCCTTGTTTTC
AGGCTTCACCAGTGTATCGACCGTGCCTGCTGGAAGCTTGTTGAAGGCCGCATTGGTGGG
CGCAAAGACGGTAAAGGGACCGGCGCCATTGAGGGTCTCGACCAGGCCTGCGGCCTTGAC
CGCTGCCACCAGCGTGGTGTGATCCCTGGAGTTCACGGCGTTTTCAACGATGGTCCTGGT
CGCGTACATCTCGGCCCCGCCAACCATTACCGGATCTGCGGCGAAGCTGGCGGAAGCGGC
TGAGACGAGTACGGCGAAGCTGACTGCGGCGGCGATGCGCTGAAGAGCGTTCACGGTGCG
TTCCTCGATAGGATGCCCGCACAGCGCGGGCATCCTACATACGGCTGGCGGGAGCGCCTG
GATGCACCGGATGCAGGCCGGGTCAGTCAGGGGGAGGGCCGTGATGCGTGTCGAAATTCT
CCCTGCAGCGGCGGAATTCCTCGGCGTGTCCCACTACCCAGGTCCACATCGGGATCATAA
GAACCAGCAGCTCCCTGCCCAGCGGAGTGATGGTGTACTCCACGCGCGGCGGAACCTCAC
GGAAATCCTGCCTATGGATCAGTCCGTCCCTTTCAAGCTGACGCAGGGTACGCGTCAGCA
TACGCTGCGTGACTCCTTTCATCCGCCGCGCCACATCGGCGTGACGCAGTGTTCCGTAGA
CCCCCAGGGCGTGAATGATGCCCAGCGACCAGCGGCTGCCGGCATGCGCGAGCACCTCGC
GGCGCAGACCGTCGTCGTCCGCGCTCATGCCGTCGCATATCGATTGTGAATGTCGCAGAA
GCTCATCGGTGCTCATGAACGGTGCGGTCGGTATCATCGGTGTGCCTTCTTACGTGGCAA
CTAGGGAGGGGCGCAGAATCGCCGCCATCGTACACACAGATGGTGGTTTCAATGTCTCCC
CCGATTGTTTCCCGCTCAATCCTGGTCCTGGGTGCCGGCGAACTCGGAATGCCCGTCATC
CGCAACCTGGCCCAGCTCGCGGTTGTGCATGACGCAACCATCAGCGTGATGCTGAGGCCT
GCGTCGATTGAATCCACACTACCGGACAAGCGTACGGTCATTGACCAGATCCGCTCGCTG
GGAGTGGCCCTCGTTCCTGGCGACCTGGTCACTGCCACGGTCGATGAGCTGGCTGATCTA
TTTTCCGGTTATGACACGGTCATCGGCTGCACCGGCTACGCCGCTGGCCGCGACACTCCC
ATGAAGGTAGCGCGCGCCGCCGTGAAGTCGGGCATTACCAGGTACTTCCCTTGGCAATTC
GGGGTCGACTTTGACGCCATCGGACGCGGCGGGCCACAGGATCTTTTCGACGCCCAGCTG
GATGTACGCGACTATCTCCGCTCACAGGCCGAAATGGACTGGGTGGTCATTTCCACCGGC
ATGTTCACCAGCTACCTCTTCGAGCCGGAGTTTGGCGTCATCGATCTTCCCGGCAGAAAG
GTCAATGCACTTGGCACAGCCTCCAATGCGGTTACGCTGACCACACCAGAGGACATCGGT
GCAATGACTGCACAGATCGTCTTCCACTCGCCCCCCCTTCGAAACGAGATCGTCTATCTT
GCGGGAGACACGGTCCGTTATGAGCAGCTGCCCGCCATCCTTGAGGAAAAGTTCGGTGCT
CCCTTCAAGCTGATCGTGTGGAGCGTTCCCCAGCTGATGGAGGAGCTTGCCAGTGACCCA
TCAAACATGATCAGGAAGTACCGTGCTGCCTTCGCCCAGGGCAGGGGCGTCTCCTGGAGC
CTGGACGGGACGTTCAATGCCAGCATTGGCGTGAAACTGGAGGGTGTCGACGACTGGCTG
AAAGCCCACTTCGAGACTTGATGAGCCGTTGAGCGGCAATCGCGTGGACGAAAACGGATT
CTCCTACAGACTCCAATCGACCCGCAGGCCGGCGATCAACGCATTCGGCAGGTCCCGCTG
GCGTGCGGGTTCGTTGAACTGGTCCGGATGCACGATGTAGTGCAGGTTCGGCGCGACCCG
AAGCTGGGGGGTGACCTGGATGCCATAGCTCAGCTCCATCATCACCTGGCTCCCGTGCGG
GGTGCCGCTGCCGCCCGCTGCGGCACGGGCAAGGCGCAGGTTTTCCAGCGCGATGCTGCT
GTACTTCTGCTGCGTCACGACGAAGGCGATGCTGTCCTGCGGTCGGCTGGCGAACGTACC
TTTCTGCACCAGCCCGGCCTGAAGGAAGTGATCCTCGATCACCTGGCCGGAGGTGCCCTT
GAGCGCGGCGCCGAAAAGGGTCAGGCCACGGCCGCTGCCATCGCTGCTGAGCTGCTGCTC
GAAGCGGGCGAACGCACCGGAGCGACCATGACGTGTCGCGTACTCCTGGCCACTGAGCAG
CGCCGGCATGCCATTGGCATCGCGCAGCGGGTCGCGGTAGGTCGAGTTGTCCTGCCAGCC
ACCCAGTTCGTAGCGGGCCTTCAAGCGCGCCGACGCGGGGCTGCGCCAGCCGATCGTGTA
GGGCACGATCCAGCCAGTGGCCTGGTTCGTGCTCCATTTCAGGCCGTGCTGGCCATCTTC
GGCCTGGCTCGGGTCGACCTGGTACGCGCCCACGCGTACGTAGACATCCGGCGTCACCCA
TGCCGTGGCATCAGCCATCCAGCTCGATACCGGCCACCAGGTGAAGTTGCTGGTACGGAA
TACGTAGGTCGGGTTGCCGCAGGCCGAGTTGCCCTGGAAGTACTGGCACAACTCCGAACC
TAGATGATGGATGTTGGCGACGCTGCGTCCCGCCTCAAGCACCAGCCGGTCGTCCAGCAG
TTTCTGCTCCAGCGTCAGGTTGGCCAGGCGCGTGCCCTGGCCACCGAAGATTTCCTGCAC
CGAGGTGCTGTTGCCCGTGCTGCTGTTGGCGAGGTTGGTGCCATGACGATTGATGCCGTA
GGCCTTGATCGTCGCGCCTCGCCAGCCAAACGCAGCGTCCAGGTCCACGTCGGCACCGAA
CATCAGCTGGCCGGCATACGCCGTACCGCTGCGCTTGCCGCCGTCGAGCGTGGCGGCGGC
TTCGCCGGTGTAGGCAAGCTTGGGGATGAGGACATCGCTCGCGTCGGCGGCTGCGGCCAG
CGACGGCAGGACCAGCAGGATCGCTGTCGGCAGCAGGCGGCGGGAAGGGGAGGTCATGGG
CGGGGCTCCGTGTGCAGGGCGTAGGTCGCTGAGCCCCTGCGCGCGCAGGGGCCGCGAAAG
GACCGTGAGGGCAGGGGGGATCAGGTCGCCGCCGTCACCGGCTTCTTGAGGATGCGCAGC
GCGACTGCGGTGACGGCCACGCCAGCCAGCAATGCCAGCAGGTAGATGCCGAGATGAGTG
ACCGCATTCGGGATCGGCAGCACGAACACACCACCGTGCGGCACCTTCAGCTCGACGCCG
GCAGCCATCGAGATCGCACCCGCCACCGCAGAACCCAGAATCAGCGCCGGAATGGTGCGC
AGCGGGTCACGCGCGGCGTAGGGGATCGCGCCTTCGGTCACGAAACTGAGGCCAAGCACA
CTGGCGGCGCCGGCCGTGCCTCGCTCTTCCGCGGTGAAGCGATTGCTGAACAGCCATGTC
GCCAGTGCGATACCCAGCGGCGGCGTCATGCCGCCGATCATCGTCGCCGCCATCGGCGTG
TAGACCTGGCTGGAAATCAATGCGGTAGAGAATGCGTAGGACGCTTTGTTGACCGGCCCG
CCCATGTCCACCGCCATCATTCCGCCCAGCAGCAGGCCAAGCAGGATCGCGCTGCTGCCC
TGCATGCTGCGCAGCCAGTCGGTCAGCCACGCCAGCAGCCCGGCGACCGGCGTGCCGATC
ACGTACATCATCAACAGGCCGACCAGCAGCGTGCCCAGCACTGGCAGGATCAGCACCGGC
TTGAGCCCTTCCAGGCTGCGCGGCAGGCGCAGCGCACGGTTGATCCAGTGCACGCCATAA
CCGGCAATGAAGCCAGCGAGGATGCCGCCGATGAAGCCAGCATCCATGTTCACTGCTACC
AGTCCGCCGATCATGCCGGGCGCAATGCCGGGCCGGTCGGCGATGGAGTAGGCGATGTAA
CCGGCCAGCGCCGGCACCATCAACATGAAGCCGGACTTGGCGCCGATCTGGAACAGCGAC
CACGCCAGCGTGCCCTTGTGCGCGTCATCGAAGGCATAGATGCCGCCGAGTGCGAACGCC
AGTGCGATCAGCAGGCCACCGGCAGTGACGAACGGCAGCATGAACGACACGCCGGTCATC
AGATGCTTGTAGGGGCCGGTGGCCCTGGTTTTTTCGGCCGTGCGGCCCGGAGTCGCGGTA
CCGGCCTGCACGCCGGCCTCGGCCAGCGCCTTGCGGATCAGGTTCTGGCCATCGTTGATC
GCCGGCTTGGTGCCACTCTTGAACAGGCGCTTGCCGGCGAAGCGCGACAGATCGACTTCG
CGGTCTGCGGCGATCAGGACGAGGTCTGAGGCGGCGATTTCCTCGTCGCTCAACGCGTCC
TGCGCGCCGACCGAGCCCTGGGTTTCGACCCGGATTGCATGACCCAGCGCCTTGGCGGCC
TGTTGCAGGCCCTCCGCCGCCATGAAGGTGTGGGCGATGCCGGTGGGGCAGGAGGTGACG
GCGACGATGCGCTTGCCCGCATGCGTGCCGGCGTTGCCCGACACCGCGGCCGCGAGCGGT
GCGAGCGCCGCAGCCGGGTCGTCCAGTACCTCGCCCAGGCTGGCATGCACGATCCCGGCA
TTGGCGAAGCGCGCGATGTCCGCCTCACCCTCACCCACCAGCAGCAACTGCGTCGCGGCG
GCGGCGTCCGAGGCAGACAGTGCGCCGGTCACGCCCTGGTCGCTGCGGATCTCGATCATC
AGCTCGAGCCCGCGCTGGCGGGCGGCGCGGCGCAGCGCTTCGGCGGCGAGAACCGCCTCG
ATGCTGCGTTCGCCGGCGGCGATGACTACGGTGAAAGCGTGCATGGAAACTCCTGGAATT
CTTCGGGCTCGTGCTTGCCGAAAGCGCTGCGGTCAGCCTGAAGCCGCCGCCGTGCTCCCG
GCAGGGGGGTCAATCCAACCGCTCGATCAGTACATCGCCGGTCCAACCGCGTACCTGCGC
CGGGTCCAGCCGTCGTGCGTCACCGCTTTGCAGCCGGCTCATCGAGAACGCGGTCGCCAG
CCGCGCGCAGCCGTCCAGATCGATGGAAGGCTCCAGCAAGGCGGCAGCGATGCCGGCCAC
CATCGCGTCGCCCGCACCGACCGTGCTGCCCTGGGCCAGTCGCGGTGGTCGAGCGACCAG
GGCGCCGCTGCGATCAATGAACAGCGCGCCGTCGGTGCCCATCGAGATCGCTACGAGCGC
AACGCCACGTTCGACCAAGGCCTGGCCAGTGACGCGCAGGGCGCTGCGGTCCGGCAGCGG
GGTGCCGGTCCAGGCCTCCAGTTCGTGGCGGTTGGGCTTGACCGCGTAGGGCAGTGCACC
AGCGGTGTCACTCAATGCAGCCACAAGTGCGTCGCCGCTGGTGTCCAGCAGCACGCGCGC
ACCGGCGGCGGCGGCCTGCGCCTGCAGTCGCGCCCATGCATCGGACGGCAGTCCAGACGG
CAGGCTGCCGGACAGCACCACCGGAAGGCCCGGCAGCAGCAAGGCACCAAGCCTGCGCGA
CACTGCGTCCAGAGCGGCATCGTCGAGGGCCAGGCCGGGCAGGTTGATGTCGGTGGTTTC
GCCGTTGTCCTCGTCAACCAGCTTGATGTTGGTGCGGGTGCTGCCGGGGATACGCAGGCA
ACCATCCACCATGCAGCGCGTGGAGAAGAGCGCGCCGAACACACCGTCGTTGCCGCCACC
GAGCACGCCCAGCGCGGTGGTCGGCACGCCCCAGTCGGCCAGGCAGGCGGCCACGTTGAT
GCCCTTGCCACCTGCATCGTCGCGGCTGCTGCGGGCGCGGTGCACATGGCCCGGCCGCAG
GCTGGCCAGCCGCACGGTCTGGTCGATCGCCGGGTTCAAGGTAACGGTGACGGCGCGGGC
GTTCATGCGCGGGCTCCGTCGAGGGCGCGCACCTGCTCGGCGGTTTCGCAGTCCAGCGCC
GTCGCAGCCAGCGTTTGCAGATCGGCCAGCGCGCTGCCACGCAGGCGTGCCTTCACGGAC
GGGATGTCGTTCGGGGTCATCGACAGTTCGTCCACGCCCAGCCCTGCCAGCAGCATCGCG
CCGAACGGATCGCCGGCCAGGCCGCCGCAGACACCCACCCAGCGCCCCTGCGTGCGTGCG
CCGTCCACCGTGGTGCGGATCGCGCGCAGCACGGCCGGGTGCAGGCTGTCGGCCTCTGCG
GCCAGCTCCGGGTTCTGGCGATCGATCGCCAGCACGTACTGGGTCAGGTCGTTGGTGCCG
ATCGAGAAGAAGTCGGCGTGGCGCGCCAGCACATCGCTCTGGGCGGCCGCGGCCGGTACT
TCGATCATGATGCCGATCGGCACGTCGGGGGCCTCGAGTTCGGCGCGCAGGCGCTCGCAG
ATGGCACGCAGTGCGACCAGTTCAGGCACCGAGGTGATCATCGGGAACATGATGGACAGG
CGTGCCCCTTCCTTCGCTGCGCGGTACAGCGCACGCAGCTGCGGCTCAAGCAGATCCGGG
CGGCGCAGCAGCAGGCGCGCGCCGCGCACGCCGAGGAACGGGTTCTCCTCGTGCGGCAGC
TCCAGGTGGGCGACCTGCTTGTCGCCACCGATATCGAGCGCACGCACGATCAACGCACGG
CCTTCCAGCGCTTTGGCCATCGCCATGTAGGTTGCGTACTGCTCCTCCTCGCTGGGCGTG
CTGCCGCGTTCGAGGAACAGGAATTCGGTGCGCATCAGGCCGACACCTTCCGCGCCCTGT
TCCAGCGCCAATGGCACCTGCTCAGGCAGGTTCACGTTGGCGCCGATGTCGATGCGATGG
CCGTCGGTGGTCTGCGCCGGCTGCGCGCGTTGTGCGGCTTCGCGCGCGCGGATCTGCTGC
TGCTCGGCGATCCAGGCGCGTGCCGAAGCAAGATCGGCCTCGGAAGGGGACAGGTAGAGC
CGCCCGCTGCTGCCGTCGATGATCGCTTCGCGGCCGGCCTTGATCGCCAGCAGGTCGGCG
CCACCGGCAACCAGCGCCGGCAGGCCGAGCGTGCGCGAGAGGATCGCAGTGTGCGACGTG
GGGCCGCCCTGTGCGGTGGCGAGGCCGAGCACGCGGGTGGTGTCAAGGTTGGCGGTATCC
GAAGGTGACAGGTCGGCGGCAAGCAGGATGCACGGTTGCGCCGGTAGATCTGCCAGGCCG
CCACCGGCCGCAGAGGCGTCAAGCTGCGCCAGTACGCGCCGACCCACATCGCGCAGGTCG
GCAGCGCGCCCGGCCAGCACCGGATTGCCCAGCGCCGCCAGCCCGGAGGCGATCTGCTCG
ATGGCCTGGTGCCAGGACCACGCGACGCCATGACCTTCAACCATCAGCTGGCAGGTGCGG
GTAATCAGGTCGGTGTCGTCAAGCAGCGCAGCCTGTGCCCTGAAGATCGCCGCATCCGAG
GCGCCAAGGCGGCGCTGGGTGTCGTCCTGCAGCGCGGCCAGCTGCTGGCGGGTACGGCTG
AGTGCATCCTGCAGGCGCGCGCCGCCCTCGCCAAGCGGGGCAGGGCGATCGGCAACATCG
GCCTGCGCGCTGGCCAGTACATGCACCGGACCGATGGCCAGCCCGGGGCTGGCGCCGATG
CCGACGATCGCTGCCTGCGCTTCGGGCGGATTCCAGCCGGCGACCGGCGCCGTCTTTCGC
TGCGCTGCACGCTCCGCATCGGCCTTTTCCTGCGCGACCAGCCCGTCCATGGTCTTGCGT
AGTGCAGCCAGCAGTGCGGGGGCATCGGCGCCTTCGGCAGAAACACGCACGGCATCGCCC
TCGCGAAGCCCGAGCTGCAGCAGCGCCACCAGACTCTTGGCATCGGCCGCCTGATCGCCC
GCGCGCACCTGGGCCCGGGCCATGAAACCCCGCGCCGTCTCGGCCCAGCGCGTGGCCGGG
CGCGCGTGCAGTCCGCTGGGGTAAGCAATGGTCCAGTCGAAACGCTCGGCCAGGTCCGTC
ACCGGTACGTGGGCGACGCTGACAGTCGCATCACTGGCCAGCGCATTGACGATTTCACTT
GCATCGGGAGTAGTGAACAACCGCTGCAGCGCGGCCTCGTCCTGGATCAGGCGGGTCAGC
CTGCGCAGCAGGGTGATGTGGGTATCGGACTGGGCGGCAATGCCAACCACCAGGCGGGTG
ACCTGGCCGGGGTTCCATTCCACGCCTTCCGGCAACTGCAGCACCGCAATGCCGTCGCGG
CGCACCAGGTGGCGGTCCTCGCCGAGCCCGTGCGGGATCGCCACGCCATGGCCGAGGAAG
GTGTTCGCCAGCGCTTCGCGGCGTCCGATGCTGGCCTCGTAGCCCGGCGCCACGCAGCCG
GCAGCGACCAGCATCTGGGCCACCTGGGCGATGGCATTGGTCTTGTCCTGTGCCCGCGCA
TCCAGGCGGATCAGTTCCCGGCTGACGGGGGAAGGGGAGGTCAGGGGCGACAAAGCGGGC
TCCGGGGGAATGGCTGAGGCGTATTGGGAACGTTCCCACTGCACATTTCAATGTGCACTG
CACAAAAAGCCAATAGTCCTTTGGCGTTAGCATTGTCCTGAACAGCCATCCGGCCATGAA
CAGCCCACGTTTCCGGGAACGTTTCCAATGAGCATCAGCATCAACGACGTCGCACGCGTG
GCGGGGGTGTCCAAATCCACGGTGTCACGGGTGCTCGGGGGCGGTCCGGTCAGCGAGGAC
GTGCGCGGCAGGGTCGAGCTGGCGATCCGCCAGACCGGCTATCGACCCAACCTGCAGGCA
AGACGGCTGCGCTCCCGGCACACCGGCATCATCGGCTTGATCGTGGCGGATATCCGCAAC
CCGTTCTTCACGGCGCTGATCCGCGCCGTGGAAGAGGTGGCCTATCGCGAAGGTCTTCGG
GTCACCCTCTGCAACACCGACGAGGACCCCGAGCGGGAGGCACTGTATCTGCAATTGATG
CACGAAGAGCGCATCAGCGGCCTGATCTTCGCGCCGACCCGGACCACGGTGGGCCGGCTC
GAGCGGCTCACGCTGGACTATCCGACGGTGCTGGTGGACCGTGCCGCGCCCGGCGGTCCG
ATCGACAGCGTGGTACTCGACAATCCGGCAGCGATGGCAGGCCTGGTCGAGCATCTGGTG
GAGCGCGGCTATCGGCGTATCGGCGGACTGTTCGGCAGCACCAGTACCACCGCGGCCGAA
CGACGTGACGGTTATCTCGCTGCGATGCGCACGCATGGGTTGCAGCCGGACTACCGTGAG
GTTGAACCCACGGCCGAAGCCGCCATCGCGACGGTCGATCAGTGGCTCGCCACGCCATCC
CGCCCCGAAGCACTGGTCACCAGCAACAGCCTGCTGTTGATGGGAGCATTGAAAGCCGCC
CGCGGCGCCGGGCTGGCGATTCCAGAGGCGTTGGCACTGGCCGGCTTCGACAACGAACGC
TGGACCGAGCTGGTCGAGCCGGGCATCACCGTGATCGAGCAACCGGTTGAGGAGATGGGG
CGGGCCGCGATGTCGCTGCTGCTTGAGCGCCTGCGCACGCCGGAGCTGCCGGTACGCCGA
CTCGTAATGACGGGCCGGTGCGTGGTCAGAGGGTCGACGGCAGCGCGATAGCTCGGCGCC
CGATCGCGGCGAAGCCTGGGAATGCCGCCCGGGTGTTGGCGGGCCAGCCGCTGTCTGTTA
CAAGCCATCTGTCCACAACCAGCTAGCTCGACTTTGACCCACGCTGTGTGCATCCCACAG
GAACGCGCCAAGGACTCCGACATGAACGGACATCACGAACCCCAGGCGCGCCGCCTCTTG
CGTCGGCTCCTCGCACTCGGCCTCTGCGCCCTGGCAGGATCCGCCCTCGCCGGAACAACG
CAAGCGGCACGCACCTGGCTTGTCAGTGGAGCCGAACTCATCACCCTGCTGCAGGGCGAA
GGCGCTGATGGGTTCTGCGACGGCGAGCAGTGCCGGAACCTGTCCAGCGCTCGCGCCAGC
GCCTATATCCAGGGCGTTGCCGATGCCAGCCACGGCCAGTGGTGTGGTCAAGGCAGGATT
CTCCCGCATGAGCTGGTCGACCGTGTGTCTTCCCATCTCCGGCAGTTGCCCGGCGAGCGA
TTGCAGCAGGATGCGTCTTCACTGGTTGCCGAAGCGCTGCGGACCGCATTTCCCTGTGGT
GGTGGCGCGTCACGGGGTGGCAGTGCCGAGCCCGGCAAAGACGAATAGGACGGGCCGCGC
CCGACGCGTGACCACGCGAACGTCCTACACCCTCGCGACACGGTGCATTCACGGCCACCG
ACACCCGCGCTGTCCACACTGCATGTTCCTTCCACAGCACGAGGTGCCCCATGGCCACCT
GTGATGTCTGCGGCAACAACTACGACAAGAGCTTCACCCTCCAGCAGGGCGGGCGCAGCG
GCACGTTCGATTCGTTCGAATGCGCGATCCACGCATTCGCACCGCGCTGCGCACACTGCG
ATTGCGCCGTTATCGGGCATGGTGTTGAAGGAAACGGCCAGATCTTCTGCTGCGCACACT
GCGCCGGTCATTCAGGTGTAAAGGGTTTAGCCGACCGGGCCTGAGTCGCCGTCAGCGCCA
TCCCGCTCCTGCCCAGAGACAAGCGAAGAAACCCGCGCGACCCGCGCTGCGCCCGAACCA
GCAAGCAGCGCCCGTGCCCGCCGCTTCTGCGCTGGCATTCCCGCCACGGCCTCCGACGCC
AACACCACGTGGAATTCCCTGGCGTTGGCGTCCAACGCTGTAGCCAGGACACACGAATCG
GCCGTCATGCCACACAGCCAAAGGCGGCGCACTCCCAGTTTGGCCAGCAGAATCGGCAAA
GGGCTGGCCAGAAAGGCGGAGTGCTTGGGCTTGAGCACGAAGTAGTGACCAGGCAGAGGC
GAGAGAAGGCTGGCGATTCGCCCCGCCGGGCCACCGTCGCGCCGGCACTGTTCCACCTGC
TGGCGGAAATCGCGCTTCCATTCCGAGAAATTGTCGTTGGCGTAGATGACCGGCCAACCG
CGTTCGTCGAAGTGATCCCTCAGGCGCCGGACCTGCCGGGCCGCCCGCTCTGCCGCCGGC
GCCAGGGTTTGAGCGCCAGGGAAGTCGAATCGACTGAACATGTCGATGATCAGCAGGGCC
GTCGATGGATCATCTCGCATGGCTCAATCACCTGTCTGCGCGTGTGGGGCCTCAACCGGC
TTGGATTGCGGCGAGTCTTTCTGGCGCAGGAAAATCGTCAGCACCACCAGGGACAGCACG
GCCAGAAATTCGCTCTGCCAGTTCTGCATGGATTCGAACCAGAATGTGCTGCTGGCGAGG
TGCTCCACAAAGCCTGGCGGCGGCAATCCCTTCAACTGCTGTTCGGCTTCCTCGGCGCGC
CAGCTTCCCACTGCATGCAGCGTAAAGCTGAACAGGAACAACAGCCCGAATGCGATCGCA
AGCGAATGACCGTAGAGCGTCTTCCATGGACCACCGCGCCTTACCGGCCACGGCGTGGGC
CCCGGCTCGACGCGATTCTGTTCCTGCGCAGGGTCCAGCGGCCGCGATTCGGCCGAGCCG
CGCTGGCGCAGGCTGACCGTCAGGAGCACATACATCCCCATCTGCAGGAACTCGCTCTCC
CAGTTCTCGAACGTGGCGCTGACGAAGTGCCCCGTCGCGAGGTAGTGCCAGAGATCGATC
GGCGCGCGTCCGTGCTCGACCAGTTCCAGGTTGTGCACGTGATGCCCGGCAACCGCCTGC
CCAACGATGAACACAAGCGTGAGCACAAGCAGCACCAGCGAGAGACCGTTGCGTTTCCAC
ATGCAACACCTCGTTCAGTCTGTTCCAGAGGCCGTGCGCGAAGCTTGCGCGGGTAGCAGA
CCATGACCCGTGAATCCGGCGCATCCAGAATGTGAGGCGGACTCAACGCTTTCCGGTCGG
GTCAGGATCAGGACGTTCGTAGTCTTCCGGTACGGCCTTGGGGCCATCGCCGTCGTCGGG
CATGTCGTGCTCCTTCCACTTGGCTCGATCGTTGCGCCGCTTGTCCGGCGTGTGCGCCTT
CGACTGATCGTCCACGTCTGTCGTCGGATTGAAGGGCAGCTTGTCGTTCATGGGCAGCTC
CTGCGGCTAAAGACCGAAGACTGCACCGCGCCGGGTTAACACCATGACCCCGTAGAATGA
ACGCCGTGCACACCGGGATGTCACCAAAGCGGGATGGCGGCCTTGCGATGCTGGCGTCCC
GAGCTCCTGGAGAAGCACGATGCAGGCATTGACCTATCACGGCCGCAAGGATGTGCGAGT
CGAGACCATACCGGACCCGGTACTGGCGGCCGAGGATGATCTGATCCTGAGGGTAACCGC
CACCGCCATCTGTGGATCGGACCTGCACCTGTATCGCGGCAAGATTCCGGATCTGCACGA
TGGCGATGTGCTCGGCCACGAGTTCATGGGCGTGGTGGAAGAGGTCGGCAGCGGCGTGAC
CCAGGTGCAGCCGGGCGATCGTGTGGTGATCCCTTTCGTGATCGCCTGTGGAGAGTGCTT
CCATTGCCGCCTGGCCGAGTATGCCGCTTGCGAAACCACCAATACCGGCAAGGGCGCCGC
ACTGAATCAGAAGGGCATGCTGCCTCCGGCCGCATTGTTCGGCTACAGCCATCTGTATGG
CGGCGTGGCCGGCGGCCAGGCCGAATTCGTGCGTGTACCGAAGGCGAATGTAGGCCCGCT
GCGCATTCCGGAAGGCATTGCGGATGAGCAGGTGCTGTTCCTGTCTGACATTCTCCCCAC
CGGCTACCAGGCTGCGCTGAACGCAGGGGTGAAGGCGGGCTCGACGGTGGCCATCTTCGG
TGCGGGCCCGGTGGGGCTGATGAGCGCGGCCTGCTGCCGCCTGCTGGGCGCAGAGACCAT
CTTCATGGTCGACCATCTTCGTTACCGTCTGGATTACGCGCGCCGTACCTACGGTGTGAC
GCCCATCGACTTCAAGCAGATCGAAGACCCGGCGGACTACATCCTTGCCCAGACCAGTGG
GCGGGGCGTGGACGCCTGCATCGAGGCGGTGGGCTTCGAGGCCGAGGGCAGTGCGCTGGA
GTCAGCATTGACTGCCGTGAAGCTGGAGGGCAGCAGCGGCGTGGCAATCCGGCAGTGCAT
CGCGGCAGCACGCCGCGGCGGCGTGGTCAGCATCCCGGGTGTCTACGCTGGCTTCATCCA
TGGTTTTCTGCTGGGTGATGCGTTCGACAAGGGGCTGACGTTCAAGATGGGGCAGACGCA
CGTGCAGGGACTGATGCCGGAACTGCTCGACGCAATCATGGAAGGAAAGCTGCACCCGGG
TGACATCATCTCGCACCGGATGCGCCTGGCCGATGCAGCTCAAGGCTATGCAATGTTTGA
TGCCAAGGACGATGACTGCCGCAAGATCGTATTGACACCCTGAGCGTGCCGCCATGAGCG
CGATTGTCATCGCCTGTGTCTACGCCCTGTGGCTGGCTGCCGGATCGCTGGATTTCCATT
TTCACCGGCGCACCGATCTTCCGCACACTTCCGCGATGCGCGAAAGCCTGCTGCATGGGG
TGCAGCTGCTGCTGATCGGCAGCGGCGTGCTTGCCTGGCTCCTGCTGGAGAACACATTGT
CGCTGGTCGCGCTTCTGGCAGGCCTGGTCATCGCACACGCGGTCGCCGGCTATCTCGATA
CCGTCAGCGCGGACGGCCGTCGACGCATCAGCCCGGCGGAACAGCATGTGCACAGCGTGC
TGGATGCCGCGCCATGGGTGCTGCTGGGTTGGGTGGGCTGGCAGGTCCACCCGCGGTGGT
CGCTCGAAGTGAAGCCTGCAGCACCGGACGTCTGGTGGCTCACCCTGCTGCCGGCGCTGG
GCCTGGTGGTGCTGCCATGGCTCTGGGAACTGCGGCAGTGCGTGCGTGCAAGAGAGCAAC
GCCCGCAGACGGGTCCGTGAGGATCACGGTGCCGGGCATTCATGTGCCCGCCACGCCATC
AAGACAGGCATGTGACCGCCTGCCGCCTACGTTCATGGCGTATCTCCATTGCAGGTCTGC
CACCCATGCAGGATGTGACGTCATCCTCTTCGCTGTTCAATCGCGCACGCCAGGTGCTGG
TGCAGCAACCGGCATTGCCTTTGCCCGGTGGCGGCCAGACGCTGCAGCGTTGGCAGGCGC
TGGCAGCCTGGGGGGCAGAGGATCTTTGCCTGGCCAAGGTACTGGAGGCCCACTATGACG
CCCAGGCGATTGCTGCCGAGTTGAGGGCGCCCATCCCTGCTGAAGACACGTTGCTGGCGG
TGTGGGCTGCAGAGGGTCCGGCCAACACCGTTCGCATCGATGCCGGCGGTGGGTTGTACG
GTGACAAACCCTGGTGTTCCGGCAGCGCATGGGTGGATGCGGCACTGGTAACGGTTCGCA
ACCCGCAGGGCGTGTGGCTATGCCAGGTAGCGGCGGAACACTGGCACACACTTGCGGGCG
AGCCATGGCCTGCCGTGGGCATGGCCGCAATCCCTTCCACCACGGTGCGCTTTGACGGCG
CACCGATGGTGATCCTGGGGACGCGCGATGACTACCTGCAGCGCCCGGGCTTCTGGCACG
GCGGGGCAGGCATCGCGGCGGTCTGGTTTGGTGCAGCGGCCGCTTTGGCCGAGCGCATGC
GACCGGCCTGCACCGAGGGAAATCGCGCGCGGCTGCTGGGTGAAGTGGACCTCGCCCTGG
GCCCGGCAGCCGCGCTGCTTCGCGAACTGGCGGCGCACATCGACGCCGCGCCCGAACTGG
CCCATCGCGAAGATGTAGTGCGCGTGCGCTGTGTCGTTGAGCGCGCGGCAACGCGTGTGC
TGGACCTGGCGGGTCGCGCGCTGGGCCCGGGCCCGATGTGCCTGGAGGACGCCCATGCCC
GGCGCTGCGCGGACCTGACCGTGTTTCTTCGCCAGAGCCACGCCGACCGCGATTGGGAAT
GGCTGGGCGAGCAGCGTGCAGCACAGGAGGCAACATGGGCGCTGTAGCCAGGCCCCCCCT
GCAGGGGCAAGGAACCCAGGAGCAGGCCTGGCTGCACTGCGATTGGCTCTGGCAGCAACC
GACCACATCGGCAACCGCACTCTGCAGCGGGCATGACCGCATGGTGGTGGTCGCGCCGCA
TCCGGACGACGAAATCCTCGGCTGTGGCGGGCTGCTGCATCACGCTGTGGGGCAGGGTAT
CGACGTCAGTGTCGTTGCCGTGACCGACGGCGAAGCATGCTACCCGGGCGAGCCGTGGTG
GACGCCCGAACGCCTGCGATCAGCGCGCCGAGCGGAGCTTGCCGCGGCATTGGGCGAACT
CGGTATTCCGGTCGGCTCCATCTTCCACCTGGGTATCGCCGACGGCGCGGTCAGCGCGCA
TGAGCAGGGGCTGGAAGGTTGGCTGCAGCAGTATCTGCAACCGCGCGACCTGGTCCTGGC
GCCATGGCGGTTTGATGGTCACCCCGATCACGAAGCGGCAGGACGCGCTGCCTGCCGCGC
CGCGCGGGCGGTTGGTTGCCACCGGCTGGAGTACCCGGTGTGGGGCTGGCACTGGCTTGA
CCCTGCCTGCGCACATATGGCGTGGGAGGTTCCGAAGCTGGTCGACATTTCAGCAGTGGC
GTCCGCAAAGCGAAACGCAATCGCGCATTTCCGTACGCAGACCGGCGACGTGGCGGGCCT
GAACAGCCCGCCGGTGCTGCCCGCACATGTACTCGCCCGATTCTTCCGAAACTACGAGGT
ATTCCTTGCATGAGCGCGCAACCGTACTTCGATGACCTGCATGAGCAGGAGGACCCGTTC
GGCTACCGCAGCCGGTGGTATGAAGAGCGCAAGCGTGCGCTGCTGCTGGCAAGCCTCAGC
CAGCGCCAATTCGCTCGCGGCTGGGAACTGGGGTGTTCCAACGGCGTACTGACCGAGGCG
CTGGCCGCACGTTGCGAACGCCTGCTGGCAACCGACATCAGCCCACGTGCGGCGTTCCAG
GCGCGCCGCAACCTGGCCCATCTGCCGCACGTGCAGGTTCATTGCGCCAGCCATCCCGAG
CAATGGCCGCCAGGACGCTTCGACCTGATCGTCTGCGGCGAAATGGGCTACTACCTGGGG
GCAGGCGCACTGCGCGAGCTGCGCGGTGGCATCGATGAAGCACTTCGCGATGACGGCCTG
CTGGTCGCCTGCCATTGGTTGCCCTCGTTTGCCGGACGCGCGAGCCGGACCGAGGTGGTG
CATCGATGCCTGGGGGAAGGCCTGCAGGAGGCCTTCCACTACCGCGATGCGGACTTCGTG
CTTCAGGGATGGACACGGGGCCCCTTGTCATTGGCCCGGAACGAGGGCCTGCGGTGATAG
GCGTCCTGATACCCGCCCACAACGAGGCGGACAGTATCGCGCGGTGCCTGCAATCCATCC
GGGTGGCGACCCTTCACCCAGGCCTCGGCGGCGAAGCAGTGGAGGTGATGGTCGCGCTGG
ATGCGTGTACGGATGCAACGGGCACCATCTGCCGCCAACACCTGGTCGGCAGCGTGCAGC
TGGATGCACGCTGCGTCGGTGTCGCCCGGGCCGCAGCCGCTGCTGAACTGCTGGGGCGGG
GCGCCAGGTGGCTGGCAAGCACGGACGCTGACAGCGAGGTGCCTCCCGAGTGGCTGGCCG
CACAGGTTCAGGGCGGTTGTGACGCTTTTTGCGGACTGGTGGACATAGCGACGTCCTGCC
AGGGTGAACGGCGCCTGCGCAGGGCATTCCAGGCAAGACAGCAGTGGGGCGACCATCATG
GGCGCATCCACGGTGCCAACCTCGGCGTCTCTGCCAGTTCCTATCGGGCCGTTGGCGGCT
TTGCTCCCCTGCACTGTAGTGAAGACGTGGCGCTTGTCAGAGCGCTGCAACGCTGCGGTG
CGGTGGTGCGATGGGCCGGCGCTCCCGTGGTGATGACAAGTGCGCGTCTGCAGGGGCGCG
CTACAGACGGATTCTCCGCTTATCTGGCGGCGCTGGGTGGCGAGCGCTCTGGCGCGGAAG
CGTCGGCCCTGGTCACCTGAGGGTCAGCCACACCGTCACGCAAGCGCCCGTGTTATCGGA
GCGTGCGGTTGAGGAGAGCGTTGGGACAGCGCAGGCCACGAAGGCCCTCATCACTGCCTA
CCTCCGCGAAGCGATGATGGACGAGCAGGAAATCTCCTGCGTCAGAAGGAACGAATGTGC
CCCTCCGTGCAGTCGCCTACGCAAGTGAGGCGACATCGGGGCTTTCCATGGACCATGTGG
ATGACCTCGCCAGGGCCGCCGCCCGCTTCAACTTCGAAGCCGGCGTTACGGGTGTGCTTC
TTTACGACGGGCTCCGTTTCCTCCAGTACATCGAGGGACCGGAAGACAGCATCAACGTGG
TGTACAGCCGCATCCTCAGTGCCCGCAGCCATTGCGAGCTGATCGAGCTGGGCCGGGGCA
GGGTTTCCGGCCGGTTCTTTCCCTACTGGTCAATGCCGCTGCTGTGGGTCGATGCCTCCG
AGATCCGCAGCGTGGCGCGCAGCAACTGGGATGGGCTCTCCCGTGGCGGCGCGCTGTGCC
AGCTGAGCCTGGTGGTGGCCCCGCACCTGGGGTGACCACCCATGGCAATCAATGCGCCGG
CGGTTGCACGCAGCCATCCCCCATGACGCGCCGAACCGTCGCCTGCAACTCGCCGACGTG
GAACGTTTTGGCCACGAACGCGGCGCGACGGTGACGCTGCGGCACCAACTGGTCATAGAC
TGCGGATACGAACAGGAACGGAATGCCGAGTTCCGTCAGGCGATCAGCCACCGGGAAGAC
CACGCCGTCGCGAAGCTCGACATCGAGCACGGCGCCGTCGAATCGCTGGTTGTCCAGCAG
CCCCAGCGCATCGAACACGCTGTAGGCATGTGTCACCTGATCGCCTGCGTCCTCCAGCGC
CTCTTCCATCAGCGCAGCCAGGTCGAGCTGGTCTTCCACCAGCAGCAGGTTGCATCTGCG
CTGGCTCATTCCGGATTGCATGCGTGCACGCCTGTGTTGTCCTGGGAACTGCAGTCTGTG
CTGTGCTGCATCAACGCCATGCGTGTGCATTGTCAGCCCGGCGCGAAGCCCCCGCCCCCC
CGAGCGCGCCGCCAACCGGGTGGAGGAGGTGTGGAAGGTGCCCTGGATTTCGTTGACGGC
GTCTTGGCACGCGCTGTGGATACTGCCGCCGTCCCCCGCATCGGAGATTCTGTCATGCCG
CTATCCGGAACCGATTCTGTCGCTCCAGGCGTACTGCGTGTCGAGTGCATGCCACTCGAC
TGCGGCGGTGCCGCCATCGTCGTGGAGCTGGACCGGGCGCCTGAACGGGCCTGGATGAAG
TCGCTGAAGCGAGCACTGCTGGCCGACGACGCCATGGAAGGCGCACAGGCCAAGTTCGAT
GGGCGCTTCGTCTACGTCGTGGGCGTGGATGGTGGCGGGCATCGTGCTCAACATCGGGTA
ATGCAGGCCGTGATGGCGGCGGGCGGCGCGTGCGCCTCGAACGCCAGGCGCGAGCGACCT
GCAGTCGGCGTGGGCGTATCCAGCGCAATGGCGACCTGAGAGCACCTCCTGGGTGAAACG
CAGGGCTGCGGATGTTATCGCCGCATCACTACTGCGTGCAGCGCCCACCTTCGGCGGCTC
ACACCGGCCGACAGGGCGGTGATTGCCGGCGCTCCACCATGGTCTCCGGAGGCATGTCGC
CCCGCACCGGAGATCGAAATGGCAGACCAGAACAACGCCCGAAGCGAGCGCCTGTTGAAG
TGGCTGCAGGACGCCTACGCCATGGAACAGGAGGCGGAGACCATGATGAAGGCCATGGCT
TCGCGGATCCAGAACTATCCCCACCTCGCTGCACGGATCGCCCAGCACGTCCAGGAGACG
CAGGGGCAGGCCGCCTCGCTGCGCCAGTGCATTGAAGCGCTTGGAGGAAGCGTGCCGACC
GCCAAGGGACTGTTCGCCAGCATGACTGCGGCTCTCCACGCGGCCGGCACAAGCCTGATG
GAAGACGAGGTGGTCAAGAGCGTAGGGCTCTAGTTCGGCTTCGAAAACACCGAGATCGCC
ACCTACCGGGCGCTGGTGATTGCTGCCGAGCGTGCCGCAGCGCCGGACATCGCCGCGGTC
TGTGGCCAGATCCTGCAGGAAGAGATCGCCATGGCGCGCTGGCTGGAAGACCACCAGGAC
GGCCTGGTCGGTGCGTTCCTCAATCGCGACGAAACGCCGGGCGCGCAAGCCAAGCGCTGA
CCCCGAAGCCAGCACAGCCAGCCATTGGAGAAACCCCATGTTCTTTCATCACAAGAAGCT
GATGTACACCGTGCGCGTGCGCGAATCCAACCCGCAGCTCGCCAGCCTCATGCTTGAACA
GTTCGGCGGCCCGCAGGGCGAGCTTGCTGCCGCCATGCGCTACTTCACCCAGGGACTCGG
CGAATGCGATCCAGGCCGCAAGGACCTGCTGATGGATATCGCCACCGAAGAGATCAGCCA
TCTGGAGATCATCGGCACCATCATCGCCATGCTCAACCGCGGGCCGAAGGCCATTCAGTC
CGAAGGGCTTGCCGAGGCCGAGGATATGCGGCTGCTGGGGCAGAACAGCACCAGCCATAC
CGAGCAGATCCTGTACGGTGGCGGGCCGGCACTGGTCAATTCCAGCGGGGTGCCGTGGAC
AGCGGCCTACATCGACTCGATCGGGGAACCTACCGCCGATCTGCGCTCCAACATCGCTGC
GGAAGCGCGCGCCAAGCTGGTGTATGAGCGCCTGATCAACGTCACCGACGACCCCGGCAT
CAAGGACGCGCTGCGTTTCCTGATGACGCGCGAGATCGCGCACATGAAGTCATTCGAGAA
GGCGCTGCACAGCATCCAGCCCAACTTCCCGCCGGGCAAGCTGCCGGGGGACCCTGCGTT
CACCGATCTGTACATGGACATGTCGCAGGGCGGCGGCGCCGACGACCTGCAGGGCAGCTG
GAACAGCGGCGAGCTATGGGAGCGGGTCAGCGACCGCGAGGCACAGACCGCTGTGGATGG
TGGCGACGGCGGCGGCACGGTGGACCTGGACGCGCGCGAACAAGCGGCGGTGCAGGCCAT
GGCCCTGCGTACACTCTCCGACCCGGAAGCGCGGCCGACCACCGGGGCCGAGCTGGGGGC
CGGCCCGGGCGCGGGAGCACTGGACCTGCCACCACGCGAGCCGTGAAAGAGCTGGGGCGC
GCATCTGCGGCGCCCCAGTGGCGAAGCCCCTGATCAGCGTCAAGGCGTACGAAAGTGGGC
GGACATCACGTCCGCCCACGAAGCGGTGCATCTGGCTTCAGCCGCGATCAGCGCTGCTGG
CCACCGCGGTTGTTACCGCCGCCGCGTTCCTGCTGTTGCTGCCCGCCGCCCTGGTTACCG
CCCTGGTTTCCACCCCCACGGCTGTTCTGGCCGCCTTCGCGGCCGATGTCCGCCATGTGC
TGGCGATCCTGGCTCACCGCTTCGCCGCCCTTGCGGCCGGCTTCGCGTGCTTCTTCCGAG
CTGAATTCATGGGCGTTGCCTGACTCGTGCGCGGCACGTCCACCCTTGGCGGCGATCTCG
CGCTGCTTGTCCTCGTCCATCGAAGCGAAACCGCGGTTGCTGTTGCCCTGGTTCTGGTTC
TGGTTGGCCATGGAAAGTCTCCCTGGGTTGAGCCGCCCGACTGGCGGCAGGGACCATCTT
CCAGATCCGGCGCTAGACGGCGGTGGCATGACCGCCAACGTGGCGTCATCCGGAAGCCCA
CGATTCCTCATCCGGTCTCCACGAAACGTCGTGCACGCGCGTGTGCGCCCGCAGGCGCGC
CCGCCGCGCTCGAGCACGTGTCAAGGCGATGCGGCGGGCCCGCGCCTCAACTCGACGCAG
CCTCTACGCCGGCCTCACTGCACATACGACCCGCGACGCTAAGGTAGAGCTGTCTGCAAC
AACCGGTGGTGCCATGCCTTTTCGTGCGATTGCCTATGTGAGTGAAGCGTCCCCGAGCCT
GACCGAAGAGCGGCTGCAACGGCTTGTGGCCGAAGCGGTGAAGTTCAACGAATCCGTCGA
TGCCACCGGCACGTTGCTGTTCGACGGCTCGCGCTTCCTGCAGTATCTGGAGGGCCCGGA
GGCGGGGATCAATGCCGCGTACACGCGCATTCTCGCGGCCGGCAGCCACAGTGGGATCGT
CGAGCTGAACCGGGGCAGGGTGGGGCGGCGGCAGTTTCCGCACTGGCGGATGCGCAGCGT
GCGGGTGGATGAGCTAGCGCTGGGAAAGATCGCCATCTCTGACTGGACCGGCTTCGTGCG
CAGCGCGTCGGCGCTGGAGTCGGGCGCCAGCGCACTGGATCGTCTGCTGTCGGTCTCGCA
GTTGCAGACGGATGCAGGTGCGGGAGAGACCCTGGAACCGTACGGGCAGCTGGTACGATG
ACGGCGGCGGCCGCCCCCCGTGCAACCGCCCCACTGCGTGTCGGCTGTGCGGGCTGGTCG
CTGCCGCGCGCGGATCAGGAAGCGTTCGGCGCGGGCGACACCGCGCTGCAGCGCTACGCC
ACACGCCTGCCGATGGTGGAGATCAACTCATCCTTCTATCGACCGCACCAGGCCAGGACC
TATGCGCGATGGGCGGCGAGCGTGCCGGAGGGCTTCCGGTTCGCGGTGAAACTGCCGCGA
GAGATCAGCCATGAGCGTCGGCTGCGCGACGCAATGCAACCACTCGAGCGGTTCCTTGAA
GGCGTGCTGGAGCTGGGTGAAAAGCTCGGGCCGTTACTGCTGCAGTTGCCGCCGAGCCTG
GTGTACGACACGGCCACGGCCAGAGCATTCCTGCGGGGCCTGCGCGCGCGCACCCGGGCC
GATGTGGCGTGCGAGCCGCGCCACCCGAGTTGGTTCACGCCGGAAGTGGATGCGCTTCTG
AGCGCGCATGGCGTGGCACGGGTTGCCGCGGATCCGGCACGTGTGCCGGCGGCAGCGACG
CCCGGCGGTGACCGCGCGTGGAGCTACTGGCGCTGGCACGGCCAGCCACAGATCTATCGC
AGCGCCTACGACGAACCCACCCTTGCCCACCTTGCGCGGCAGCTGCTGGCCGAGGCCGAC
GCGAAACGACCCGCCTGGTTCGTACTGGACAACACCGCACTGGGTCACGCCACCGGCAAC
GCCCTGCACCTGCAGGCGCTGCTGCAGGAGAAGGAACATGCCTGAAGGCCCTTCGATCGT
CCTGCTGCGCGAAGCAGCGAGCCACTTCAAGGGGCACGTGGTCCGCGCCGTCTCCGGGAA
CAGCCGGGTCGACCTGTCGCCGCTGCAGGGCCGAAGGGTCAAGGCGGTCCGCAGTTGGGG
CAAGCACTTCCTGCTGGAATTCAGCCGCCACACACTGCGCATCCATCTGATGATGTTCGG
CAGCTGGCGCATCGACGAACGGAAGCCAACCCCGCCGCGTGTATCCCTGCGGTTCGACAA
TGGCGAGCTGAACTTCTATGCGTGTTCAGTGCGGCTGATCGAAGAGCCGTTGGACGAGGT
CTACGATTGGCGCGCGGACGTGATGAACGATGCCTGGGATCCGAAGCTGGCCCGGCGCAA
GCTGAAGGCAATGCCGGACGTCATGGTCTGTGATGCGCTTCTGGACCAGACGGTCTTTGC
CGGCGTGGGCAACATCATCAAGAACGAGGTGCTGTTCCGTATAGGCGTGCACCCCGCCAC
GCGGCTGGGCGACCTGCCACCGCGCAGGCTCACCGCGCTGATCACGCAGGCCCGCGCCTA
CAGCTTTGATTTCCTGCAGTGGAAGCGCCGTTTCGAGTTGAAGAAGCACTGGCAGGTACA
CACGCGCAGGATCTGCCCGGCATGCGGCGGCCCGATCAGCAAGCTTTACATGGGCACCAC
CCGGCGGCGCACGTTCTTCTGCCCGAACGACCAGGTGCTGTACCAACCCTGAGGCCGCCG
TCCATGGCGGCCGGCTTCGGCGCGCGTCGATCAGGCGGCCTGTGCCGCCTTGGCATTGCC
GCCGCCCTTGGCCAGCAGGGTGAGCTTCTCGTCGGTGGCCTTCTCTTCCTCAAGCGTCTC
CAGCAGCAGCGGAAGGGCGTCCTTGTAGCCCAGCTGCTTGGCCAGCGCGGCGATGGTGCC
GTAGGACGCGATCTCGTAATGCTCGACCTTCTGCGCGCCGCCGATCAGGGCGGCATCGCG
CACAGGGCCCTTGTCGATGCTGTCGATCACTTCCTTGCCTTCCTCCACCAGACCTTCCAT
CGCCGCGCACTTGATGCGCTTCAGCCGGATGCCGAGAACCTCCACCACCTGGTCGATGCG
CTCGATCTGGCCCTGGGTTTCTTCCAGGTGCGTTTCAAACGCTGTGGCCAGGTCAGGGTT
CTCGGCCGCACGGGCCAGGCGCGGGAGGGCCTTGGTCAGCTGCTTTTCGGCGCTGTAGAT
ATCCGAGAGTTCGTGGATGAACAGGTCTTCCGCTGTCTTGATAGCCATGCTGGGCTCCGC
TGTGAGTGGAGCGCTCAGCGTAGGTCCCGCCCGGTTGCGATCAGGCGGGGGCCAGGTGAA
GGCGGCATGTGAACGCCAACGCGAGCCCTGCGCGTTGTCTTCACGAGGTGGCGTCCGTCG
CCCGCCTGCCGCAGTTCCGATGCCGGCAGGCCTTCGCCATCGCTTCACGGTGGCATCGCC
TGGTGCCCATGGGCCGGCCGGTACGGTCACTTCACGCCCGATCACGCGTGGAGACTCCCA
TGAGCGATGACAAGAAGAACACCGGCAGCCCGGACCGGGATCGCATCAACGTCAACGAAG
ACTATGAACTGCAGTACTGGACCACGACGCTGGGTGTGTCAGCCGAGGAGCTTCGGGCCG
CGGTCGCCGAGGTCGGGCCCACCGCCGCTGCTGTACGCAAGCACCTGGGAAAGTAGCGCG
GAGCTGCCCATGTCACTGGTCGAGTACCGCCGCAAGCGTCGTTTTGACCAGACCAGGGAG
CCCGAACCGGGCAAGGCGCTGCCAAAAGGCCAACGCGCCATTTTCGTGGTGCAGTTGCAT
CATGCCAGCCGCAGGCACTACGACTTCCGCCTGCAGGTGGGTGACGCGCTGAAGAGCTGG
GCCGTTCCCAAGGGCCCCAGCTACGACCCGAAGGTCAAGCGCATGGCGGTGGAGGTGGAG
GATCATCCCGTCGACTACGCAGCATTTGAAGGCGAGATTCCCAAAGGCCAGTATGGCGGC
GGACATGTCGCCCAGTTCGACCACGGTGTGTGGGCCACGCAGGGCGACCCGGAAGCCCAG
CTCGCCAAGGGCCATCTACGCTTCGAGCTGTTCGGCGCCAAGCTCAAGGGTGGATGGCAT
CTGGTCCGTTCCGGCAAGCCTGCGCGCCAGCCGCAATGGCTGCTGTTCAAGGATGACGAT
GAATTTGCCAGCGATATCGAGGCAGACGATCTGCTGGCGGATGTTGCTGTGGCGCCCCCG
GAAGACCTGAAGCGTGCCGGGGCCGGAAAGATCGCGAAGAAGAAACTTACGGTCGTACCG
CCCACACGCACCCGACGAAAGAACTGGGCGAAGAAGGCCCTGGCGCTCAGCAAGGCGAAA
AAGGCGGCAGCGCCGTCCGGACCGTTTGAGCCGCAGTTGGCCAAGCTGGGCGACGCGCCG
CCCCAGGGCGGGCAGTGGGTGCATGAGATCAAATGGGATGGGTACCGCATCCTTGCTACG
GTGGCTGAGGGCAACGTGCAGCTGTGGTCGCGGAACGCACTGGAATGGACCGGCAAGCTG
CCTGAAATACGTGACGCGATCGCGGCACTGGGCCTTACTTCGGCGGCACTGGACGGTGAG
CTCATCGCCGGCGCCGGCACCAAGGAAGACTTCAACCTGCTGCAGGCCACGCTCTCCGGC
GAGCGGCAGAGCATCCTGACCTACGCATTGTTCGATCTGCTGCATCTTGATGGCGTGGAC
ATCGCCGATGCGCCCTTGCTGGAACGCAAAGCCCTGCTGCACTCCGTGCTGGAGGGGCAG
GGCAGGCCATTGGCGTTCAGTTCGCATGTGCAGGGGGATGGCGACGAGGCCTATCGCCTG
GCCGGTGAGCAGCACTTCGAAGGCATCATTTCCAAGCGCGCCGATCGCAGCTACCACAGC
GGCCGCAGTGAGGATTGGCGCAAGACCAAACAGCTGGCCAGCGACGAGTTCGCGGTGGTC
GGATACACCGCGCCGAAGGGCAGCCGCACCGGGTTCGGCTCGCTGCTGCTGGCGCGGCGA
GACCGGAAACATGGCTGGCTCTACGTCGGCCGCGTCGGGTCCGGGTTCTCGGACGAACTG
ATCGGCGAAGTCAGCAGGCGCATCGAAGGCGGCGGCGGCCGCAAGCCGACGGCGCACGTG
CCCACCCAGGACACCGACCTTCGCGCCGCGACCTGGTTCGCACCGCGTTTCGTGGTGGAG
GTCTTCTATCGCGGGATTGGCGGGCAGAAGCTGTTGCGCCAGGCATCGCTGAAGGCGGTA
CGGGCGGACAAGGACATCGCCGATCTCGAAGATTCCGATCGCTCCGGGCCGGCCATGCCC
TCTGGTGGACAGCCCGCATCCAGGCGTCCTGCGCGCGATACGAAAAAGTCACCCGCTACC
GGCCGCACACCGCCCGCGCTTTCGTCCCCCGGCAAGATCCTGTTTCCTGGCGATGGCTAC
ACCAAGCAGGAGGTATGGGACTACTACTCAGCAGTGATGGAGCACCTCCTGCCCGAGGTG
GTTGATCGTCCGCTGTCGATCATCCGATGCCCCAGTGGCACCGCAAAGCCCTGCTTCTTC
CAGAAACACCACACAGCCGGGCTGGAACTGGTCGATCCGGTAAGGCTGAAGGAGGAAAGC
GGCATCAACGCCCATTACCTGGTGGTGCGTGACGCGGCCAGCCTGCTTGAACTGGTGCAG
TTCAACGCGTTGGAGTTCCACCCTTGGGGCAGCCACGCCGAAGCGCCCGACAAGGCCGAC
CGGGTGGTGTTCGATCTGGATCCAGGACCGGACGTACCCTTTGCAGAGGTCAAGAAGGCG
GCAACCGACATCCGCAAACTGCTCGCGCAGCTGCAGTTGGAATCGTTCCTGCGTGTCTCC
GGCGGCAAGGGCCTGCACGTGGTGGTGCCGCTCAACCCGGGATGCGACTGGGACCTGACC
AAGCGCTTTGCGAAGGGCTTCGCCGATGCGCTGGCGCAATCCGAGCCCCAGCGATTCCTG
GCAACGGCCACCAAAAGCCTCCGCAACAAGCGGATCTTCGTCGACTACCTGCGCAACGGG
CGCGGTGCCACGGCAGTCGCGTCCTACTCGCTGCGGGCGCGGCCGGGCGCACCGGTCGCG
TTGCCGATCGCCTGGGGCGATCTGGCGAAACTCAAGCGCGCAGACGCGTTCACGATCAAG
GACGTGCCAGCAAAGCTCAAGCGGCGGCGCAAAGACCCCTGGGCCGGCATTGGGAAAGTG
AAGCAGAATCTGGCGCGCTGGGCGCAGGCAGACCCGTAGCCCGCGCCTACGCGTCGGATC
CCTGCGCGCTGCCGGGCAGGACATGATCGCATTCGACCAGCCGCGCGTTGCTGACCGTCT
GGCGCGAAGGACAAGCGCCGCACACCAGCGTCGTTCCACCGGGCACCGCCCCCAACGCGT
CCCCCGACAACTGTGTAATCCCGCCGCAGGTGTTGCAGCGCACGCGAATGGACCTGACGC
GCTCAATACCCTGCACGCCGGAAACAGCGTCCAGCTCCAGAACATGGAAAAGGCCGGTAT
TGGGCATGGGGCGCTCCCGAGTCATCTGGCCCAAGCGTAAACGATCCATGGCATGGGCGG
TGTAGGCGTCCTGCATGCCGTTTGTCAGCTGGAACCCAACTGATTCACAAAATGCACATG
ATGGGAACAACTGCGGGGCGCAGGTGGCCTATCCTACGGCCACGGAATCTGGGGGGATTC
GCTACAGGAGCAGTTAATGCCGATCAGGGCAGTCGCATACGTCAGCGAAGCGGGCCCAGC
CGTTGCTGGTGATCCGTTCGGCCTGGGCAGCGGAAAGCTCGACGATCTGGTCGATGATGC
CGCCCGCTTCAACCGCAGTGCCGGCGTCACCGGCGTTCTGCTGTTCGACGGCAGCCGCTT
CCTGCAGTACATGGAGGGGCCCGAAGACGGCTTGAGGGTGGCGTACTCGCGGGTGGTGGG
CGCCTCCAGCCATACCGGGCTCATCGAGTTGCAGCGCGGCAGGGTGGGCAACCGGCGGCT
CCCGTTCTGGCCGATGCGCTGGCTGCCCACCCAACCCGAGCAGTTGAAGCTTCTTGCCCG
CGCGGACTGGTCAGGGTTCGCCCAGCACAGCGGTGACGATGCGCCAACCGAGACGGCGAT
GGATATCCTGGCCAGGTTGGTGGAACCCTACGCGGTCGCGGCGTGATCCACCGGCCTAGC
GGCCTCCATAGCGCGCCGCGCATGGAATCTCTCCGCTGCACGCGTTGAGGTGCCCGGTGC
GCATCACGCAATACAGCCGGGCCTCCGGGTCTGCACTGGCAGCAATGTAGTCCAGTGCCT
CGGCAAGCATGCGGACGAACTGCTGCTCGGGGTAGAACGCTGCCCAGGTCGGCAGCAGTT
CGTCCAGTTGCGCGATCATCAGATCGATTTCCAGGTGCGTGCTCACTGCCTGATCCTCCT
TCCAGGCAGGTTAGCTACCACGCTGCAAGCAGAGAGTTGCGGTTCGCAGAGGCGACACAG
GCGTGTTGCCCACGCAGCGCTCATCTGGCCTTGACCATGGCGTTGATCGTCGCAGCGCGT
GAGCATCATCTGCACGGCCGCGCCACCCTCGTTTCACCCGGCAAGGCGTATCAGAGAGGC
CTCCCAGCTGAAGCTGCAAGGATCCCTTTCATGTCCGAACCGTTCCCGCGCGCCAGCTTA
TGGTCAGCTGACACCGAGTCGCATTGCTTCCGCCCCCTTGCCGGCACGACGCGCGCGGAC
GTGCTGGTGGTGGGCGCCGGAATGACCGGCCTGCTGACAGCGGCCCGCCTGGCGGATAGT
GGCCTGGATGTGCTGGTGGTCGATGCAGGGCCCATCGGCGGGCGAAATACGGTGATGTCC
ACGGGCAATCTTTACGCGCCCGTCTCCCGGCTGGCAGAACTGGTCTCGCGCTGGGGCAGC
GACACGGCCAGTCGTATCGTGCAGTGGCGGCAGCAGGCGCTGCGCGCCATCGAAACGCTG
GTTCATCGCTACGATCTGCGTTGCGGCTTCGAACGCGTGGCCATGCAGTACGGCATGCAG
GAGCGCACGCGCGAGGTGACGACGCGATTCGAGCGTGAACTTCAGGCCTATCAGCGCGTA
GGCCTGCAGTGCGAACACCAGCAGTCAGGTCTGCCGTTCGCATTGGGCCACGCGTTCCGT
GTTCCCGATCAGGCGCAGTTGGATCCGGCGGCCTTCTGCAGGGAGCTGGCGCGACACCTG
GTGGGCCGGGTGCGCATCTACGACTGGACCCAGATCAACAGCATCGAGGCATCAGCAGGC
GTTGCCACCGCCCTTGGCGGCCGCATCCATGCCAGGCACTTCGTGCTCGCCACCCACTCG
CCAGCAGGGTTCAACCTGGTGCAGGCCGAGATGGAGGTGTACCGCGAGTACGGCGTGGCG
GTGCCGGTTGCCAATCCGCCAGCGGCAGGTATTCATTGGATCGCCGATCGGCACCGCTCG
CTGCGCGGGGTGCGCGGTACTGATGGCCGCGACTGGCTGGTGCTGGTCGGCGAGACACAT
CGCACCGGCGAAACCCCGGTGATGGATCCGGCACAGCATCTGGTCGCCGACGCGCGTCGC
AACTTCACCGTGCAGGGCGAGCCGCTGTGCTGGTCGGCGCAGCAGTTCCGTGCAGCCGAC
CAGCTGCCCTACATAGGCAGCAGCGCGCACGACAATGTGTGGGTCGCCACCGGCTATGGT
CCCGATGGCTTGACCTGGGCGGGCGTGGCCGCTCGTGCGATCACCGAGGGAATCATGGGC
ACGACCAGCGAGATCGAGAAGCTGCTAAGCCCCATGCGCTTCACGCCAGTGCGCTCGGCG
GCCGGCTGGGCCCGTACCAATGGCACAGTCGCACGGCACATGGTGGGAGATCGACTTGGC
GCTGCGCCGTCGCACTCACCCAGCGAGTTAAGCCGTGGCTGTGGTGCACTGCTGGACGTG
AATGGAAAGCGGACCGCCGTCTACCGCGATGAGCACGGCCAGCTGCACGCGATGTCGGCG
CTGTGCCCGCACCTCAAGTGCGTTGTCCAATGGAATGGCCATGAACGCACATGGGATTGC
CCATGCCATGGCAGCCGCTTTTCCGCCACCGGGGCGCTGCTGGAAGGCCCCGCCCGGCAG
GGCCTCGCGTCAGAATCGCTGCAGGCGGAGCAGCCGCTGCAGCGGTGACCCTCAGGCTTC
GGCGGCCGCATCCGCCTCGCAGGGCATGCAGCGTTCCTTCTTGGACTTGATGTCTGCAGC
GGTCTTCGCCAGCGCCTCGTAACGCTGGCGAATCTCTTCAAGGTGCGCCGGTTCCATCGA
CTCCAGGTTCAACAACTCCTGGTTGGCGTCCTTGCTGACCCGGATCAGTTCATCCAGCTT
GATGTGCAGCGCGGCCGTATCGGCATTCTGCGTATGCTGGATCAGGAACACCATCAGGAA
GGTCACGATGGTCGTTCCCGTGTTCACCACCAGTTGCCACGTATCATTGAAGTGGAAAGC
CGGCCCGCTGGCGGCCCAGGTGATGATCACCCCCAGCGCCGCGACGAATGCGCCCAAGCT
GCCGGACAATCGTGCCGTCGCGGCCGCGACCCGGGCGAAGCCGCGCCGGATCACTCGTCA
CCTCCCGCGGCCTCCTCATCCGTTCGACGATCTGGCAGCCTGACCCGCTCACCCAGGCGC
TTGGCCTGCTCTTCCGGCGCTGGCGCGGCGACGAAGGGGGAGATCGGATCACTGGCAGGG
AAGGTTTCCTGCAGCGCTTCGTCATGATTGCGGTGGTTGTGCAGCTTTGCCTGCAGCGGG
CTGACAGGATCGGGGCGCTGCGCTTCCGCGTCCGGGTGGGGGAGGTCTTTCTGATCGCGT
TGCATGGTGAATCTCCAGGTTGATCACCACCCCTCAGGTGGCGGGCCCAGCATAGGAGTG
CGCTGTGAGCGGCCCCATCAAGGGCGGGGCAACGTGGCGTCAAACCTTCAGGCAACACGC
GTTAACAATCAGCAGGGTGGGGCAGCGTAGCGCTCAACGCGACGCCGCCCGGCCATCGCT
CCATCCCCTGCACCGGGCGTCTGTAGCCCGTTCGCCGGTCAGACCCTGCTCATATAGCGC
TGTGCCGGCTGGGCACGCGAAAGCCCCGGCGCCATCGCCTTGCGTGCGTGCTCGAAGGCG
TCCCACTCAGCGATGTCCGGAAGCGCCGGAATGGTCACGCGTTCGCCCTGCGCCAGCCCG
GCCAGGGATGCATCCACCATGTCCTCGGCGCTCATCACGATGCCCTGCGGCAGGTGCTCC
ACCGGCAGGCCGGAGAGGTGCCAGAAGTCTGTTGCGGTAGCCCCCGGCAGCACAACCTGG
ACGCGCACGCCCTTGTCGGCCAGCTCATGGTGGAGCGACTGCGAAAACGCCAGAACGAAC
GCCTTGCTTCCCGCGTAGACGCCGTTGAGCAGCTCGGGCGCCAATGCGACGATGGAGGCG
ATGTTGATGATCGTGCCCTGGCCATGGGCCACGAACACCGGGGCGGCGGCGTAGGCCAGA
CGCACCGCGGCGTTCACGTTGAGCGTGATCATGCGCTCCATCTCGCCGATGTCCGACTGC
AGCAGGGGAGCCGTGGCGCCGATGCCGGCATTGTTGACCAGCAGTCGGATATCCGCTCGG
TCTCGAATGACGCTCTCAACTTCGGCAAGCCCGACGGAGGTAGTCAGGTCCGCCGCGACA
ATGTCCACTGCGCGGCCGGTGCTGCGGGCGAGTGCTTCGGCCAGTTGGCGCAGGCGGTCG
CCGCGTCGCGCAACCAGGATCAGGTCATGGCCGGCGCGGGCCAGGCGATCGGCATAGATC
GCGCCGATGCCGGACGATGCGCCGGTGATGAGAGCGGTGCCTTGAGGGGTAGGGTTGTTC
ACGGTGGTCAGTCCGAAGCGGCGGGCGTCGCCGGGGTCAGGGCCAAATCTAGGCCGGCTT
GTGAATGGCGTAAATGTCGTATATACCTCGTTTACGGCCACTCCCGAAAAACCGCCATGC
TCAGTGTTGGATTTGTTCTGCCATCCGGGTTCCAGACCATGGCGATCGCGGCGGCGTCCG
CCTTCGAACTGGCCAATGCCACCGAAGGCGCGCGCCTTTACGATCTGCACATGCTCTCCG
AACAGGGCGGGCTGGTGCCCAGCTCGCTTGGCATGGCCATGCAGACGGCGCCGCTGGCGC
AGCAGCCGCTGGATACTCTGATCGTGGCCGGCCTGCTGGAGCCAGCCCCGTCCACCGGCA
CGCTGATCGAACTGATCTGCCAGGGGGGCACGCGCACGCGACGGACCGCGTCGGTGTGCA
CAGGCGCCTTCATTCTTGGCGAAACGGGGCTGCTGGACGGGCGGCGCGCCACCACGCACT
GGTTCCACGCCCGTGCGCTCAAGCAGCGCTTTCCCGCCGCGCAGGTGGAGGAAGATCGCA
TCTTCATCACCGATGGCCCGATCTGGACTTCCGCCGGCATGAGCGCGGGGCTGGACCTGG
CGCTTGGCATGATCGAGAACGACTTCGGTGCGGAGTTGTCCAGGGCGGTGGCCCGGAAGC
TGGTGGTCTACCACCGCCGTGGAGGCGGGCAGTCCCAGCATTCGGTGCTGCTCGAGCTGG
ATGCCCGGTCCGATCGCATCCAGAATGCGCTGACCTTCGCGCGTGGCAACCTGCGCGCCA
CCTTGTCGGTTGAAGAACTGGCCCAGGCCGCACATCTCAGCACCCGTCAGTTCAGTCGCG
CGTTCCGCGAAGAAACCGGGCAATCCCCTGCGAAGGCGGTGGAGAGCCTGCGCGTGGAGG
CCGCTCGCGTGCTGATCGAGCAGAGCCGCTACACGATGGATGAAGTCGCGGCCGAAACGG
GCTTCGTTGACACCGAACGCATGCGAAGAGCGTTCCTGCGCGCCTTCGGCCAGCCCCCGC
AGTCCCTGCGGCGCAACGCACGGGGCGGGGCGGACTGAGTTCGTCTTTGCGGGGACCTGT
GCGGAGCCGAGCCATGCCCGGCTGCCGATGTCCGACACGAAAAGGGCCGCATGGAGGCGG
CACCCTGCAGGATGAAACGGGCTCCGGCGCAGTGCCGGAGCCCCCTGTTGCTCACTTTTC
CTGCAGGAACGTCAGCAAGTCCTGGTTGACCTTGTCCTTGTGGGTGTCGGTCAGGCCATG
CGGCGCACCCGGGTAGACAATCAGCCTGGCGCCCTTGATCAGCTTTGCCGACTGGCGGCC
CGAGATATCGATCGGTACGATCTGGTCGTCATCACCGTGGATGACCAGCGTTGGCACATC
GAACTTCTTCAGGTCCGCGCGGAAGTCGGTGGCCGAGAACGCAGCGATCGAATCGTAGGT
GTTCTTGTGGCCGCCCTGCATGCCCTGCGCCCACCACGCATCGATCAGCCCCTGCGACAC
CTTCGCGCCCGGGCGGTTGAAGCCATAGAACGGGCCCGACGGAATGTCCTTGTACAACTG
GGCGCGGTTGTCCATCTGTGCCTTGCGGATGCCATCGAACACTTCGATCGGCAGGCCGTT
GGGGTTGTCGGCGCTCTTCAGCATGAACGGCGGCACCGAGCTGATCAGCACGGCCTTCTT
CACTCGCCCGGTGCCATGCCGGCCGATGTAGCGCGCCACCTCGCCGCCACCGGTAGAGAA
ACCCACTAGGGTCACATCGTGCAGGTCCAACGTATTGATCACCGTGGCCAGGTCATCAGC
GTAGTGATCCATATCGTTGCCGTCCCACGGCTGGCTGGAACGACCGTGGCCACGACGGTC
ATGCGCGATCACGCGGTAGCCATGATTGGCCAGGAAGAGCATCTGCGATTCCCAGCTGTC
CGAATTCAACGGCCAGCCGTGGCTGAAGGTCACGACCGGGCCGTCCTTCGGACCCCAGTC
CTTGTAGTACAGCTGCACGCCATCGGCGGTGGTGATGTAGCTGGCGGTGCGCGCGATGGC
GGTGACTGCCGCCGGCTTGGCCGGTTCGGCGGCCTGTGCGAACAGACCGGCCTGGACCGA
GAGGGCGAGGGCGGCAACGGCCAGTGAGCGGGCGAGGGTATTCATGCGGGAACTCTCATG
GGTGGGTGGTGAGACGTACTTTGCGCCTGCAATCAGGCGTCCGGGTGATGCACTGTCCGG
ATTTCTTGATAGATCGTCTTGCACCGATGTGCTCGCACGAATTGCCCGCCACCGCCTGTT
GACGAGGGAGAATGATCGTTCTACCTTGTGGCCATGAGCAAGGCCATCACCGACACCCAA
CAGAAGATCCTGGCCACGGCCGAGGCACTGATCTACCAGAACGGGATCCACGCCACGGGC
ATGGACCTGCTGGTGAAGACCTCCGGCGTGGCGCGGAAGAGCATCTACCGCCACTTCGAG
AACAAGGACGAGGTGGCCGCTGCTGCGCTCAGGGCGCGCGATGTGCGTTGGCTGGCCTGG
TTCCGGCAGGAGTGCGACAAGGCGGACACTCCGGAAGCGCGCATCCTCGGCATGTTCACC
GTGCTCAAGAGCTGGTTTCAGTCCGAGGGCTATCGCGGTTGTGCGTTCATCAATACCGCA
GGCGAGGTCGGCGACCCGGCCGATCCGATCCGGCAGATCGCGCGTGATCACAAGCAGAAG
CTGCTCGATTACACATTGGAACTTACCGGACAACTGGATGTGGAGCAGCCGGCGGCATTG
GCCCGTCAGCTGCTGGTCCTGATGGAAGGCGCCATCACCCTGTCGCGCGTGATGGGTGAT
TACGGCGCCGCAGACACCGCGAAGGATGTCGCGAAGCTGTTGTTGGAACAGGCCAAGCGT
TAGCGCCTGAGTACGCCAGATCCTTTGAAGCAACCCGTCTGTCCATTTCGATTGGAGGTC
TCCCTGTGTCCGCAGAACACCCCCGTCCGCCGCTTCCTCCGTTCACCCTCGAATCGGCCA
CGCAGAAGGTGCGCCTTGCCGAGGATGGCTGGAATTCCCGCGATGCCGACAAGGTGTCGC
TTGCCTATTCACTCGACACCCAGTGGCGAAACCGCGCCGAGTTCACCAACGGCCGGGAAG
AAGCCCGGCAGTTCCTGGCGCGCAAATGGAACAAGGAGCTCGAGTACCGCCTGATCAAGG
AGCTCTGGGCCTTTACCGAAAACCGTATTGCTGTCCGCTACGCGTACGAATGGCACGACG
ACTCCGGCAACTGGTTCCGTTCCTATGGAAATGAGAACTGGGAATTCGGCGCCGATGGCC
TGATGCAACGCCGCTTCTCGTGCATCAACGACCTGCCGATCAAGGAAAGCGACCGCAAGT
TCCATTGGCCGCTGGGGCGTCGCCCGGATGATCATCCGGGGTTGTCTGAGCTGGGTTTGT
GATTCCCGCTGAGGCGCCATGCGAAGTGCGCTCGGGTACGATGGGGCGGGCCTGCAACGC
TATTTTATAGTCGAGCCCTGCTCGACTACTGCCTGCCGCACCGCGCGCCATCAGGCACCT
CGCCAACAAGGGCCCGCCGCACCCGATCCATCAAAACAGGCTCCGGCACACCAGCCAACA
CTTGCTCCAGATAGTCCATCGGTTCCATCTGCCATTGAAGAAGCGCCCGCAACTGCACAA
CGTCGGGCGCCCGCTGCCGGGCGTCCAGTGAAACCTGCAGGAGCAGATAGTGCGAGCGCC
TCTCCACCCACAGCACCGGGACGCCCCTGCAGTAGATCTGCAAAGTGGCGTCTTGACGTT
GTTCAACGAACTCAAAGCCCTGCTGTGGCCGCGCTTCCACAAACTGCCTTGCCTGTCGGC
GGAGCAGTGAAAAGCGATCGTCAGGGATGCTCTGGAATGCGAGCTGCTCAGGCCTCGGCG
GCACCGGCCACTGAATCTGTACCGCAACCACCGCTGCAAGGCAAAGCACCATGGTCGCCC
AGCGGCACCACGCCACTCAACCCTCCGGATGCAGCCGCGTACTGGCGTGTGCGGTAAGGC
CGATTCCGGCCATGATCAGGCCCTCCATGACGCGAGGGCCAACGTACTGCTCCAGCTCGC
CATTCTCGCGGGCACGCTGTGCGGCCAGCAGGATCTCCAGCACCACCCGAAGACCCGCCA
GCGAGCAGTCGGTATCCGCCAGGGCGATGCGTCGGCCGGGCATTTGATGGCGTTCAGGCC
ACGGCTGGCCATCGGAGGCGACGCCCGAGCCGATGCTGTGCAGCAGGGCGATAAGGGTGT
TCGGGTCCAACGCATGACCGTTCGCGGGCGCGTCGTGGATCGGGTGCGGGGCAGGGGAGT
GGGACTGGCTCATGGCTGGGCTCCTTGCGTGCAGGCAGAAGCCGCCACCGATAAAGGTGG
CGGACGGTGCGTGGTTCGAAACCCGGTGTGCAATCAGACCGGCGGGCGCAAGGCCCCCAC
GCACCGCCCGCCATAGCCGGCTGACGGATTGCCAGTCGGCACCACGCAGGGTGGTGCCGA
CTGGCAAGCGCTTTTTACGATTGCACAACCGGGGTTTCGAAGCCCGGCCACCTGTTCGAG
ATGGCACGGAAAGGAATACGCCCGGCTGTGCGCGATGCCAATGCAGTAAGGCCGATGCCG
TCACCACATTCAACATTTTCAGAATCGTTGCATGCGGCGCAATTGGGCGGAAGCCTTGTG
TTGCAAGGCTGTCGCCGGTGTCAGTAGTGCAAGCCAGCAGAGTGTCGGCATCCGCCCGGC
GAGGCCGTGAACGAGGCGGATACGACAGAATTGCCAGAGGCTGCCCGGCGTCAGTAGCCC
TTCAACGCGACCTTGGTCCGATCCAATCATGCGGCATTGTGGCTGCGCGCGTGGTGCGAC
CAGTGCTGCGCATCGTCGATGATGCTGGCGAACAGGCTGCGGGCTTGCTCACAATCGTCG
GGCTGCGGCCTGTGCCATCAACCATTCGGCGTACAGGCAGCGAGCGGCCGCATCGTTTCC
GCCCAGCGTCTCCACCGCAGGCGCGACGTGCCCGGACTCGAGGCGGGCACGCGCGAGGCC
GGCCAGGATGTGGGAATCGTTGCCCAACGGCGAGCTGGCTGCCTGCTCAAGCAGGGTTCT
GGCTTCCTCGGCCTGGCCGGCATCCAGCAGCGTCATGCCCAGGCGAACTCGGTTCTGCAC
GGTGGGCGTACGCGCCAGTTCGGCACGGACGTTGCGCAGGTCCTGGCCCGGGTCCATGAG
CTGCTTGGCGGAGCGGACGACCTGCCGGGCACCGCGCGAATGGCGGACTTCTGGGAACTA
ACCTATAGAGGCTCTGACCTGAGCGGACGGCGTATCAGCCAACTCCATGAAGACTACAAG
GAGAACATCGACTGACTTTCTTACGTGACGTATTCGGGCTATGGACAAGTACACGGAGAC
TTGCACCAACCAGTTTGGGCTACCGCGACTCAGATGGGAAATGGCCGCGCCACGCGTTCA
GTACGCGTGTACGCGGGCTCTCGAACTGCGCGCATCACCCAATAAATGGAGGGCCCTATG
ACAACGGGATACGAACGACGTCCGGGAACTGATAGCCTTAGCACATCCGCTTGAACAACT
GAAGGAACAGTACGTGCCGGACTTGTCTACAGAGGTATGCCAGGACATTGAGCAAAGGCT
GGAGCGCCACATCGCCTTACGAGAGGGATATCACTCGATTGCCTATGTAGCTGCCGGAGG
CTCTGCGGCGCCATATTCTGTGATTACACCAGAGGGAAAACGGGCCATTAAGGGCTATGA
CCCAAAGTTCCTAACGGGGAGCATCGCAAATTCAACAAGAAGGCGTCTAGACCTCCAACG
CAGCCTTATAGGTCATTCGTGTGAGCAGCTTGTTACAGTTTATGCGGTAGACGAAAGTGA
AGGGACTGCCTTTGTAGAGATGGAGTTTGTGGAGTGGCCGAGGCTTAAAGATGTCGTCGC
CAACGTCCCGGACAGCTCTGTATCCCTGCTCATACAGCAACTGGTTTCCGCAGTAACCTA
TCTCGAGAAGCTAGAGATTGTTCACAGGGACATAAAGCCTGAGAACATTCATGTCTCAAG
TGATTTCCTCAAGCTCTCTCTGTTGGATTTAGGGGTGGCCAGGAGAATCGGAAATGACGG
GGGCGATTCGGGGCAGGGGACCGACCACGGCGACACGCGCCCTTTTATATCGACTGCGCA
GTACAGCTCACCGGAATACCTATTCAGGCTGGACGAACCATCGCCAGCTCTATGGAAGGC
ACTCAACGTGTATCAAGTCGGCGCGGTTCTGCACGACCTCATAAACAAGAGACCCCTGTT
TCAAGATGAGGTTGATAAAGGTAACCGTTGGCTACTGGCCCGAGCGGTTTTAGAGAAGAC
CCCATCGTTTCCTGATTCGGACCCCACTAGGCTTGCGCGGCAAAAAGCACTCGCGGCACG
TTGCCTTGCAAAGGACGGCAACGTCCGACTTCAGATTGCAAGCTGGAGCGACTTTAACCT
CGACGCGCCCGCCGACGGCGTGTCGGCACTACAGGCTCGCCTGACCAAGGTAAAGAGCTC
GGCGGGCGCGACATCCCTCGCAGCCGCAAAGAGGAGGCTCGAGTTCGAGCGTCAAGAATT
CATGAAGCGTCTGTGCGACGCAGCGAGACTGGAACTTATTGCGAACGGCAATAGGCAGAT
TCGCGTAAACATGCATCCACTTAGCGACAGGTGTTCAGATGTGTACATATATGAAATTAC
ATGCACTTCGGGACCCAGTATCGCGTGCAATGTTTCATTTACATGGAATACAGGGATACT
AGCATCAAGCTCCACCGTAGCTCTCGAGGCAACGCTGCGGCCCGTCAAAAAGCCGGAAGC
GCTCCCAAGAAGAATCCTTTTGACTGAAGCAAAAATTGGGGCTTCAGAGGAAATCACCGT
CAACATCATCGCAAACAAAATTGCTGAATTAATAATAAGTGCCATAGATATCTGGGAAGC
AAATCATGGCGCTGAAGAAGTTCACGGAATGGACTTACTGTCCTTAGGGCCTAAAGGAGA
AATTTAATGATTACAAGCTGGTGGATATCCAAGGACGAGCTAGACCCGACGCAATTAGAT
TTCATCAATCTCCCGGCTAAAGGCCGCTACCAGCTTGAAGGGCCGGCCGGCTCCGGAAAA
ACAAATCTCCTTCTTCTCCGCGCACAGTTTGTCGCAGGGCAAGGGGACAAGAATGTACTG
GTAGTGACTTACACGAAATCACTAAGTCGCTTCCTGCGAAGCGGCCTGGTGGCGACTGGG
CTAATTGAGCCCGATCAGGTGCGCACATTTCATTCATGGGCACGAAAACACGTCAAACTT
TACCTCAACAAGGACATTGTTGATGGCGGAGAGTTTAATGAAGCTGCCCGAAAGACAACC
ATCGAGCTTCTGAGAGAAGCAAACAAGAAGATTCCAACCAACAAGCTAATTAGCTCCGTT
TTTATTGATGAGGCGCAAGACCTAACGACCGGGGAGATTGAATGCCTCGCAGAAATTTCT
GAAAACATATGCGTTTGCGGCGACATGAAGCAAAGCATCTACCATCAAACCGGCCTGAAT
GGAGCAGAGGCACTAGACCTCAAAAAGTACTCACTCTCCAGCCACTACAGAATTGGGCAT
CGAATAGCACGAGTTGCTGACAGACTCATCGTACCACCTTCGCCCGCGGAGTCTCTCGAG
GCGACCTCCAACTATGACGAAAGAAAAATGGGAAAGTCATCTGCGGAGCTCCATCGCCTG
CCCGATAGAGACGCGCAGTTTGAAACGATGCTGGAAATATTAAATGTGCAGGTATCAGCT
TATGCTGGCGACCGAATTGGCATCTTGTGCGGAAAGAGAGACACGGCTGAGGAAGTCTTC
GGGCGACTTATGGCCTCTGATTTGAGTGCAACTTCCTGCAGCCATTTGATAGACGGAACG
GACTTCTCGACTGACGCACAAATACATGTGATGACCATGCACTCCTCGAAGGGCGTCGAA
TTCAGGGCGGTTCATATGTTCGGGATTGAAGAGCTGAGACATGGGCATATGAACAACCCA
ACGCTCTCCTACACCGCTGTCACCCGCGCCAAAACCGCCCTAAACGCGTACACCTCAGGA
AAAACAAACCCTGAACTTGAACAGGCCTTCGCGGAGAACAAGCCTTTTGACATTGACGCA
CTATTCCCGGGCGCGCACTGAATGAATACTCCAAAATTTGTCTGGTACCCGCTAAGCAGG
GACGAAATTCCTGATTCAATCCTAGGGCCCGACGCATATCAGGGAAAGATGCAGAGTAGC
TACCCATTTTCGGGGCGGAGCTATGACAATATAGCAAGCGCGGGATTTCCCTGGGACACA
GTGGATGACCCGGAAAACCAAGCTCCCACCGTCTTTGTTCTTGAAATTGGGAGCGCATCC
GAAACTCTATCCTGGCTTCGCGTTTTCGCTCGCGACACATTTCCGCTAAGCCAGTTTGGG
CGGGTACTTTCCTCCGACGACTGGGAGACAATTTCTATTGAGGATAATCCGACCCACTCT
TTTAGAGATGACCGCTGGGCTAGCGTTGTGCTCGGGGAGCTCCTTGCGCAGAGCGAACAA
GACATCAGCCTAGAAAACATTTCGCTATCGAGAGTGCAAGCTTGCTTTTCTATAGCAATT
GCACGAGCGCATAAGCTCTATGATTCATACAAAGTCACGCGTACATCCACCGAACGACTA
AGAGCAATCGAATCTGACCCGCGCTTTCTGAGGCGGAGCATCAACGTCGACGCACTGGTG
CCGATTTGGTCAATAGCGTCTACGAACATGGGGCGCGCGTCTGAAATCTGGGAGCTGGCG
GAGTTCATTGCAACTGCTGCGCACGCCTATCAGGCTCCAAATGAACCAGCGCCACGCGAA
AACAACCCACTACCGCTAGCACTTCGTAGCGAATCAATCGAAGAGCGCGTGGTAGCGTTT
CAGCAAGTTGCTTCGTCCGCCTCCGCGGCGATCGTGAGCTCGCCCAACCACGCGTCGCGG
CACGCTGCCACGATCGCAGCTGCCGCGTTCCTTGTAGGCCGAGGGACAAGTCACGCCTTT
CTAATCAAGAAGTACAGCAAGCTAGCTTCTCTAGCCCATGTATGGTTCGGCCTTATCGCC
GGATTGGCTGGACGAAAATACTGGGATCCCACCTGGACCAAGGCTTTGAAAGGGGTCGAG
AAGCACGTCAAGGCTTCGCTTTCATGGTCTTCCCCCCCTCTTTCCGACATTTCCTGGATT
GAGTACAACTGGGTCACGAATGCCATCCGAGGGCCTCAGGCACTTCAAGGGATACCAAGA
CAGGTGCAAACCTCGCTTTCAATCGAGATATTTCCTGGGGTCTCGTGCCAGATGCGACTT
CACGCGGATGATAACCTCAGGCAGGCTAGGCTCCCATCTTCCTCGATATCACCGCAACCT
ACCGATGCCGGAATCTCAATGGAGCTGGCCTCAGTAATTGAACAGCTGCATAGATACGCC
GAGAAGGCCAGAAAGATTCTTCACGCACAGCGCCCATCAACTGATGACATGTTTACTGAC
TCAGCCCCCTCAAAGGGAAGGAAAACCAGCAAAAAGACAAAGAGCTAACTGCACGAAATT
TTAGAAGAGATATATCAGGGGAGGGGGCGACTCCCCTGATTTTTTATCACGCAGGGACCG
CGCGTCTCCCGTAGCCAATTCCATTGCAGAATCCTGGACTCACGTGCGCAAGTCTCCGGA
GCTGTTTCCCGCGAGTCCTGTCGGTCTGCGCTACGTCGGCTCGCTTACCTTACGGCGCCG
CGATGAACAGAAGGCGCGCTCTGGAACATCGAGCTGACACCGCAATCCATGTCAGCGCCG
CAACTGCGCGCACTGCGCAGCGTTCACCCGAACAGCGCGCGACCGCTGCAGGCGTTCAAT
CATCGCGAAGTGAGCTCGGCCAAGCGTTCCGAAAGCCACGAATCGGCGAATTCTGAGGCC
CTCGAGAAGGTAGATCACGCCAGATTTCGTTGCGGCGGAAGACTGGAGAGATCACCACCT
CACATTGGAAGGTTCCAGCAGGTGACCTGTCTGCCGCACCGAAAACGCCCGGCCTCTAAC
GCATTGATTTTAGAAGATATGGATGGGGTGGGCTTAGCCTCTTCCTGGCAGCTTCCGTCC
ACCAAAGATGCCCGATATTTCCGGAAGTCCACCAAACATGCCCGATATTCCCGGAAGTTC
ACCAAAGACGCCCGGCATTTCCAGAAGTACATAAATAACGCCCAACAGTTCCGGAAGCCC
ATAAAACACGCCCACGACTGCCGGGGGTTCATTAGAATTGCCAATTAGCCCACGCGGCGG
CAAAGCCTCCCCTTGTGTTGCGTACTCGCATGAAGGCTACTGCCGTTCGCAGTCCGGCAC
GAGACAGTGCCGTTGCCCCAATGATGGCAAAAATTGCTAAGAACTGCCTGCCTTAGGATT
TCTGCTGGATTCTAGCTGTTTTTCGAGGTGTCACCCAGGCGACCCGGACTTCTCTCAAGG
AACGGGCGGAACCCTGAAGCTCGATGACCGGATACCCACCTGAAGGCAGTACATCCTTCG
GATTCAGCTTGAACACCCTTGCAAGCGTCAACGCCAAGCCTTCCTCATAAGCGGTTGCCA
GAACCCACACAAGCGCGTCGACCAAGGCGGATCTTCCCTTAATGCTGTCCAATACCGAAG
CGACGATTACGGAAGGGGACCTATCCGGCTTGTCGTTCGCGATACCAAAGGCCGCAGCGG
CCAGCTCCAGCGCTGTGCCGCACGCTAACGTTACCATCGGGTCGACAACCGAGAGATTGA
GCCAAGTCGCGCCGCTGGCAGAAACACCATAGGGAGCTAGGAACGACTCGTGCCGCTCTA
CCTCAGTGGGTCCTTGGGTGTCGTAGTGCGTTGAGCGGAAGCTCAGGACAGATAGGCCTT
CAAGTCCGACCCTGGCGCATGCCGCTGCAGTGGCCCGCGTCAAAGCATCGTAGGCCATCA
ATGGGAGCGGAGCGCACATGAGGCCCGAGTTGCCGCCAATCATTGCCCAGCCCCAGAACG
CCCCTGGCTCCGGATCGTCAGCGGATGGCTGGAAAGCCTCATACCTTACGTGAGCATTGC
CATCGTCCTGGTGGACGGGCGGCATAGGAGTCGTTCTATCAATCAGGCGCGCCAGAGCTG
AAGGCCAGCTTTGCGCATCACTGGGGAAGTGAATCACTCGGCCTGCCCGCTGGCGTGATG
CCCAATGAAGGTAGTCATCCACCCACTGCGACACTTCACGAGCGGGAAATTGCCTGACGT
CCAGTAGCGCTGTGTGGGCGTCGATTGGCTGAAATCCACAAGTACAAGTCCCGAGACCAC
CGGAGTGGTCAAAACTGGTGCCCAGCGTCCTTCCGCATGCCTCGCAGTGGCTGATGAGCT
TCTCGCCATGCCAAGGGCACGCAGAGATGGAAGGAAGGAGAAATAGTGAACAATGGTAGC
CGTGAAGTGCGCATGCGGGGCACCGCATATATGGAAGCTCACTACCCGCGAGAAGTCGAA
GTGATTGAACTGGAAGCCACGCGGCCGGATTCCATAGATTCTTCGTTGTGACGTCACGGA
CTTCGATGGCTGACGCAAAAGTATCCTGCACCCGGCCCGGCAGAAGCAAAGGGCGGAGCA
TGGAGCGCCCAGTCTTACGCCTCACCCCCATGATCATGAGTTGCTCACTTGTTGGCATGC
CCAGTGCAACGATCCGCTGCAGCACGCCGTAGCCCGATATGTATGGATAGAACTCATGCT
CTGCGCCGACAATCCGAGGCGTAGAAGGATTTACGGCGCGAGAGCTATTCATTGCTTCCC
CCTACCTGGTTTGCCGTATTCTGTATCTTCTCAATGATGGCGATTGCCTTGTCGGACATC
TTCTCGCGCATGCGAATGAACTCGGTTCGCAGGTACCCGACATGCACAAGCGCAGCACGG
ACGTCAGATGGAGTGAAGCGTTCGAAACTCTGCTGAAACCAAGCGTTCGTTAGCAGATTC
CGCACGGTCGATGTGAAGGAGCACATCGGCCAGCCACTATGTTCGGGAAGTCCCACCTCC
CTCCGGAGGGCGGACACAGCATCGCAAATCATCTCCGTTTCAGATTCCAGCCGCCATCCG
CGATCAAATGCGTCGGTGGCGAAGTATCTAGAAAATGGCATGTCCTCTGTCGGCCACCAT
GCTGCGCCGTCGTAGCGCGACAGGGCATGCCTGACTTCATCTCGCGCCGCAAGAGGAAGA
AATGGGGCTGAGTCCAGAAACCACCGGCGAACAACATGTGACGGATGGTGCTGCCACATG
TCGCCAAGCTCGATGCCCTGCTGGTCACTTTGGTACACAAAGACCAAAAAGAGAGTAAGC
CTGTCCTTGCTCATCAAGTTATCAAGATCTTCTAAGCACTGAAACTCAAGATTGGTGAGC
CGTTGAGCACTGTCGATGAACAATACGTACCTGCGTACGTCGGCGTGCCCACACGCGGCG
CGCATGTGATTGTGTATTCGTGCCCTCAGCTCGTGAGGCCTGGCCGATGACCAGCGCGGC
ATTCCCAGTTGATGTGAAAGCGCGTGCCAGAAGCTCAGCGGGCTCCTGCATGCATCTGAG
GTTGCGACGATTGCCCTGGCCACACCTGCGCGGCGTCCGTCCTCCACGAGCCAGCGCCAG
TCGGTTTCGACTAGATAGTCTTGCGCCGTGGATTTGCCAACCCCGCTCTCTGAATAAAGA
GAGCATCCATGATGACCCTGCTGAATGTTGTACAGAACGAAATCCGCCATGCGTTCGACA
GGCTTCGTGTTGATACGGTAGCCAGACTCAATGAAAAGTGGATGGTCGGGGTCAAGGCGA
CGGACGGCCATGATGGCCTCCGCAAGGTCCGATCTAGTCATCAAGATTCACCTTGCCTCC
CCGGGGGACTCTTACCGGGATGTGAGCTGGCTGGGACCGAATGTCGGGCAGACGGCCGAA
GTGCAACTGCTGCAAGCGCGCAAGTTGGTCGACTGCGGGTTGGGACGTGTCTGCAGTAGA
TCGAAGATGCGCTATGAAGGCTTCAATTGCACACTCCACGCCAGCGATTGAGAAATCACT
GCGCTGTTTGGACCAACGACAGATGATCCTTCGCGTCCTCTCGTCATGCGGCGCGCGCGA
CCAAGGCGCTCGCGCGGTAGCCACTCCGAATGGCACGGTGGCACTTTGAAGTAGCACGAT
TGAACGAAGATCGCGCCTATTCACGCGCGCAAGAATCCTGGTGCCAATCAGTCCCCATTT
ATCGTTAAGGGAAGGGGATCGGTAGTCCGCATACAAGTAGGTGACATGGGGCAACTCCCC
ATTATCCTTGTTGCCTTTTACGGGCAGGCTTACGATTGTCGAAGCCATATCTGCAGCATC
CAGGCCACAGGTTTCCGGCGCAAACGCAAACGCTGACTCTTTGCGATTCGTGAGATACGC
TAGCGGCGTCATCTGTCCGAGTGCGGAGTGAGGCGTCGCGTTGTAGTTGGCTATGATGAC
GTCCAGGAGCTCCTCGAGAAGGTGCATCTGGATGGGATGGGCATCCGGAGAGAAGTTGCT
GATCCTGATCTTGTTTTCCCCCAGCCGTTTGGCGGGCTCAAAACCGCCGGGGATCTTACG
CAGCGCACCACGTTCCAAGCGCGAGAAGAATTGCTCTACAATGGGTCGTGAGCGCGGTGT
GTGCGACTTTCCGAAGATCATCACACCTCCCCGAGCCCTGCAGAATGCTGCTTCGAGTGC
ATGGGCCGAGTGCGCAAGGAAGTTGTCCAGTGCGACAGCGGCCGAGCGCGTGACTATCGG
CGTTGCTGCCTGATAGACGGGCATTCCAGCGCCAGGTGCGTAGAAGAGGTCCGGGATCGT
CAGGTCCCTGGGAGCCCAGGGTTCCATTGACTTGGACAAGCAGAGCGCTACATCAAGATT
GTCATAGCTCTGGCCGACACAGAGAAGCCATCCCGTTACCGCCCTGGATTCAGTCTCTAT
TTCGATGAGAAGCCATAGCCGTGACACTTTGCGCGTAACACGCGCGCCATTGGGCATATC
GATGGAGATCTTGCATTCAACATCGATTTGGTGCGCGTCAAACTCCGTTCTGGCGAACAG
GCCCATCCGTACTGCTTGCTCCAAAGCGACAGGAGCGTTCGATGCCGATTGAGGTTCATA
AAGGTCCACGTCGGCTACTGCCGACTGCCGCCGCTTGAGCAAAGCAAGCAGCGAGCGCTT
CCCCTTGCCAGGATCGTTCAGGGGGAATTTGTCCTCCAGGTTGTGCTGCTTCAGCTCCGC
AAGGACTCGTTGGTGCAATTTTACGAACGCGCTTGGAGGGCGGCCCGGCGGCAGATGGGT
TGCAAAGCCATCGATCAAGGCTTTAACACTCGGCACAGCTTCGGAGACTTTGTGCCACGC
AAATCTTCCTGGAACCAGCGGCAATTCCGCGGGTTCGAAGGAAAGCTCAGTCGAGTAACT
GCCCCATGGAATGCATACGCGAAATCCGTGCGGCATGCCATCGTGGGCTATCGTGGGCGC
TTTCATTGCCATGCGCTTCAGGCGTTTGTGGCAGATTCCATATCTCCGGGATATAGCGGT
GATGGTGGAACGGCCCAGAAGCAAGGCGGTGAGTGCTTCCTTGGCCACGCGGAACTTGGA
GAGATGATCTGGTGCAATATCAACCGGATGTGGGGAGTACCACTCGTCGAGTGTCGCCTG
ATCATAGATTTCGTACCTAGCCATGACGCACCTCCACGAGGGCATCCGGATCCCCTGGGC
GATAGTCCACGAGTTGTACGCGGCCGGTGTAGACGAGGCTTGCCACTGCGCAAGCCACTG
CGAACCGGGCCTGGCCCGTCTGCAGTTGTAATGCGCTCATGGTGAGGCGCTCAACGTTCT
GGAGCATGTCCTCAATCCTCACTTCCAACTGCCTGGCCCCCGCGATCTTTGCATTGGCCC
AGACAAGCGGAAGTAGTTCGTAGGCAACAGCGACCTCGCTGGCGCGAGATGCCAGAGAGT
TTTCGTGGACGAGTCGCAATACGAGCCCTTGATTCAAGGCCATGTGGATGAGCTCGTCAT
CTGCGGGAAGCTTGACTAAGCCAACGCTCAGTGAAGCCACCCGTTTTGTAGGGATTACAA
ACTGGTAGTGCTGGGTGCCATCCCTCCGCCCGACCCAGAAGCTCAACTCCAGGTCGCGCT
TCTCGCCTACCGTGATTCGACGCGGCCTCTCAACATACATCTCCACCTGGGGGTCAAATT
CGAGCATCAGCGCCTGGCAAAAGTTGACCAGGTCGGCCACCGTTACGGTCCGCCCATTCT
TCGGGGACTGAAATACAAAGATTTCGCGGCGGTCGCGCTTGCCGCGTGCTAGCTCGAGAG
GGGAATGGGGCAGATGCCCCTCACGGCGGTCTTCGTCCGTCGGTTTGGCGGTCGCGCTTT
TTCCTGCGGTCATCATCCTGCTCCTCAGCCGTCGGCTTGCGAACGTCTGCCCGGTCTCGA
GATTGGAACAAGGTGCCCATTCAGGTTCGCCTCCGCCATATGAGATGGGGAGGAAATGGG
CGCACCCCTCCGCGCGAACGGGAAGTCGCTTGACTTTGTCAAGGAAAAGGGTGAGCCTCA
GGGTACAGGCTGAGTTTCACCACCATCTGCTCCAACAGATGTCACTTGCCCCCGCGCCAA
CGGGGGCAAGTCATTTCCAGGGTTCGGAGATGTTAGTTTCCGGCTCTTGGTACTCTCCTC
GGCGCTCGGCGAGCGCATCTTCGGGGACGTCTTGAGTCTGTTCTTGAAACGCTACAAGCC
CGGCCCCTTGAGTTTGGGTTGTGGGGCGTCATTCCTGGTTGGGCTTCAGAGCAGCCGCTT
CATCTTGCGGGGTGCCAGATACTGCCGGCGGACTGATTGCGGCCCTCAGCCCAACCATCC
AGTCGGCGATGTCCATCGCAAAGGCAAATTTGCCGCGGCGGCCGGGCACTTTGAATATCT
TCACGGGCAAGGTTCCGCGTGCCTCTGCTTGGCGGAGCGCGTGGCTGGAGCGATAGCCAA
GAGCTCGCGGCAAGTTTTCATAGCCGATGAGAGGCCCGAAATGAAAGGTCAATTCTCTTT
CGATCTCACGGCGTTCCGGGGCCAGGATTGATTCGTTGGTCCGCTCCGTCATGGCGTGGT
CACACCCCGTCGCTTGTGTCCTCCTGATTCTGCCCCTCTAATACGGATGGTGGAAGGAGT
AACAAACTCGCGTTTCGTTACCCATCAAAGGTGAATGGGGAGGGGCACGGCCATGGCGCT
CAAAGAGATACCCTTTTACGGCGAGGCGCGACTTGCCCGCATGCGTGCAAGCACGAGCAT
ACTTCCCGCCAACCGAGCCGTGCCGTACTGCCTGCGATCACTCAGTGTCGGATTGTGGTT
TGAATGCTTGCGAAGCCGAATGGGCCTATCCAGCGCATACGCGCTCGGACAGTCGATATC
CCCGGAGCGTCCCGGCTGCCACTCCAATGTGTGGGTGAAATATGCCCATGCGGAACACGT
CCCGTCCCAGGCGACGCAGGCAGCAGCCGAGGCGCGCTATCCCGGCTCCCGCATGGTTCT
ATGTTCACCGGTCTGGGCCGCTCTGAATGTCCACGAGGCACTTGGCGGTTGTGGAGAATC
AATACTCATGTCGCTCAGTGCACCTGTGCAACTGGAAGTGTTCAGCGGAGCGAGCTTGCG
AGCCGGCATGTTTGTCCGCCGAGACCGTCGGTTACGAGAGATCACCGAGGGCTTGTGCGG
GCTGGGCACTCTGGATAGCCTGGCGGCACTAGTGGTGATGTTGAGGGTCGCCCATGAGCA
GGGCAGACGGCATGACTGCTTTGCCTTGGGGCGTGCACTGCACGATTGCCTGCTACTGGT
GGGGCAGGATAGTCCCATCCAGCTTATTGCCGAAGAGCTGTTCTGGTACTTCAGCCATTT
CGTGCTTCCTTTCACAGGGTGCCGGGGTGTTCGGATTGCATCGTCGCGACGCCGCTTGCT
CCTGCAGCATGAGGTTCTCTCCCGCCTCGTACTTGAGCTTGAAGACAGCGGGTTCGACTA
TCTCCCAGGCATGCGTCACCCGCTCTTGCGGGTAGTCCGCAATCAGCAGCATGCTCCGTC
TTCGCGCTTCTTCTCGCCCGGCGTCGGACCCTGCAGCGCAACATCGCGGCAGATGGCGCG
GTAGCGCTATCAATACAGAGTCTTGTTGAGACGAGGAGGCATCCAGGATGGTGAGCGCAG
AGACTAAAGGCTCGACCGATTACGAAATGAGCCGCTTGTGGTGGGCGGCACGGCTGTCGC
AGTCGAGTAGAGGCTCAAGATGATTGCCTATCTTGGTTGGGGGTCGCTGGTATGGCAACC
CGACGGTCTACCGGTTCGTGGACAGTGGCTGGCAGACGGCCCAACGGTTTGCGTAGAGTT
TTTAAGGCAATCCGGCAATGGACGGCTTACGTTGGTCATGCATGCGGCCGCGTCTGCTGT
CACCTCCTTCTGGGTTGAGGCTGGTACCGACGACGAGGGCGACGCCAAGCGAGCCTTGCG
TGAGCGGGAAGCCATTCCCTCAAAGAACATGGAGCGACACTTGGGGGTCTGGACACATGG
CTGTCCAGCACCGGCGAGTATTCCTGGGCTCGCTGACTGGGCCGCTGCTCGCGGGATTAC
CACTGTGCTATGGACGGCGCTGCCACCGAAGTTCAACGGGGAAAATCAACGCGTCCCATC
AGTGGAAGAAGCAGTTGCCTACCTCGCAAGCCTCTCAGGGCAAACTGCGACGCTCGCAGA
AGAGTACGTCCGGCGAGCCCCGCCCCAGATTGACACCGTCTATCGTCGTGAGTTTGCTGC
ACGTCTAGGCTGGCATCCCCTTCCGAAAGGGAGCTAACTGCGACGTGCGTGTGATAGCCG
ATGGCCAAACTCCGGCAATGGCCAGCACCGTTTCTCACCTTGGGCCGACTTGGGCCGGAA
GGCCCGGCCCTGTCAGCGCTGCCCGGGGCTCCGGCTCAACAACTGGATGAGCAGAAGCCA
CTTGTGTGTCACTTTGCCGGCGGAGGCAGCACAACGATGAGTGCCATCCATGGGGCGATT
GCCAGAACAGTGGCAATGTACGCGTACTTCAAACAGCTGAATTTTGACGAGAGAATCTTG
GAATTGCGCCAACATTGACCCAGGAGGTCTTCCTCGAACTCCATCAGCGTACGCTCCGCG
CACTTCTGCAAGAACTCGTGCTCGGCCATGCTCGACACCCGTTCAAAGAAGATGAGCGAA
TTTGACCCGCCTCGCAGTTCCGGAAAATATCCGTACCACAGGTGCCAGAAGCTAACAGTA
AGCGGTGTAAGGAACAAAACGCCCACAACCGAGATCAGGGCCGTTAGTTCATCAAGTTTC
GGCAGCCGCGTCGCGATCATGGCAAGCATGCCCAGGTTGATACCCAGGCCGACCGAGAGT
TTTGTGTCTACACGGGAGAAGAAGCCCAAGACCAAATTCAGCTGCTGCCAAGCGGCACTA
ACGCGGTCGCTTTGATTTGGCGGGTGGCCGCCAGAATTTTGAGGTTCTTGCACGGGGTGA
GTTCTCTGTCTTGAGGGATACGGTTTGTGTTCGTTTGATGGCAGATCGAAGACCGCAGAT
GTCCAGCGTTCCGCAGCAGCGCGCTCCTGCAGCCGCACAATCCTCAAGGAAAGCTGTGTC
GGCCAGCGCACATCGGTGCTGTTCCAAGATGAAAGTGACCAGGGCCGCAGCGTGGTCGCC
ACATGCAGTGATCGCACCGTCAGGATCGCGGCCACATGGGCAGACTGGGGGTCTCCCGAC
CAAGGTTTCAGTGCGCGTCGACACCCGAGCAAGGAGTAGTTTGCCGTGCCAGAGCTCGAG
CCTCCGCTTCTGAGGGCGCGAATCCTTGCGGACCATGAACTGCCCCGCGAGCACATCTGC
CTTGAATGCCGGACCCAGTCGTTCGGCTGCCTGCTCAGCATTGGCCTGATGCTGCGCAGC
ACGACCGTGCGCGCGGCCGTTCTCCGCTCCAGGAAAGACCCGGCGGGCGTTCGCGCCGAT
CTGGTAGGTCAGGTACTGGTAGACCGTGGCCCACCAATGCCTCGCTGCTGCTTCGTCTTG
GATCCGGCTCGGATTGTCTTCTCCCCAGCCGAGGCAGAAGCTACGGTCACCGTTGATATG
CCGATCGGGACAGAACCCCGGCAGCATGCCGGGGTCGGCGATCTCGCGCACTGAGACGTG
CTCGCCTGCAACGGAGACGAGCAATCTAAATGCGTACTCGGCTCCGCCGGCCCGAACCAC
TGTGATCCCAACCAGCCCCCCGACAGGGTCTACGATCAACGTGGCACCGTAGTCCGGTGC
CACGCGCTGCAGCAGCTCCAAAGGCCTTGGCGTCACGTCGCGGCCACATGAGGACGGATC
GGCTGCGCGAGCGCATGAGCCACTGCGGGTGCCACTTCAGCGTAGTGTGCCTCCAGTGTT
GCCTTCGCCACGCGGTCCCCGGATGCGGCGAGTTCCTCCACCGCTGCGGCATAGTCTAGG
TTCGCCGCCTTTCGCTTGTCGGTAAAGACGGTCCGTATCGCGGCGCTGGCGGCCTTGTAG
GCATTTTCACCAATGGCCGTCTCCACACCGTCGCAGAGTCGTTGTTGGGCTTCAGATTCC
AACACCGCTCGCCCCGTGGCACACCGCAGAAGGCTCCCCTTCATGCCCAGGCGGGAAATG
GCAAGGGGGCCAAGTTCGAAGCCAATGGCCAATCCCAGCTCTGCCACTTCCGCGCCTTCG
GCGCTCAGTTGCTCCAGGGCAGTGGAGAAACTGCTGCGCAATGCACCCGCGCACTGGGCA
GCGGTGCTGACCGTGTCCTGCGCATCTGTCGTCTGTGACGTGCCCTCCAGCAGCACCCCA
TGAAGGCAGTCGCCAATAAAACGGACACGACGCCCTCCAAAATCCTCGTGTACGACCGCA
TCCAGCTCAGAGCGCAATACGTGCAGTGTTCGAACCAGATGTTCGGGATCCTCCTCTAAG
TGCTTGTCCACGAAGTCGGTGAATCCGTCAATGTCGGCATAGATCGAAACGCCATCAAAT
CGCCTTGAGTTCGCCGCGCTGAGCAGGGAGAAGTCCAGATCAGAAAGCGGAGGCGTCGGT
CGACTGAACTTGAATTCGCCGATAGGGAGCTCGGCCTGTTCATCTTTCCAGAGTTCGATG
ATGCGCGACTTGGAAATGCCGAGTGCAGCGGCCTCGACGCATGCGGAAATCTGAGCATCG
GTCAGCGAAGTGGTGCGGTCCTTGTTGCCGGTCAAGGTAGGCAGTTCAAGCACGGCACGT
GCGCCGTGCGTCAGGTAGATGCCTTCAGCCCCTCCATGCCCGGCACACTTGGCCGCCTGA
TTGGCTGGGGAGCCTAAGAAAAGAGGTTCTCGGCTGGCGCGACGACCATTGTTGACGGCC
AACGCCATCCCGCTGTCAATGCCGACACGAACCTGGGCATTGGGGATGTGCGCGTCCGAG
TCGCCCGTTTCAGCCAGCACATCGATGGCGAGCTGGGCGATCGCAACCGCGCGCTCGATC
CGGGCGCGTTCGTTGGCATCGCCGTACGGCTTGGTCACAACCGCATGCAGCCGCTGGTTG
TGAAAGTCCACACGGATGGCATCACTTTCAACGAGGATGCGATGGACGGCGCGGTAGTGC
TGATTCAGGAATCGAAGGGCCCGCTTGTGGCAGGTTTCGCCTGCGATGTCAGTGCAGCTA
AGCATGTCCGCCAGATTGACGATGTCGATGTAGACATGCGCCCCTTGGACGCGATAGGCG
CGATTGACTGGAATATCCACCAGCGAGGTTTCCCGCTTGTAATCGCGGATGTCCACGTCG
CGGACTTCGGCGTAACGGGTGGCAATGCGCTTCTTGGTGCGATCTTTTTTCCAGCTGTGT
CCCATCGTGCTACTCCCTGCGCCCAAGAGGAGGCCAGGCCGGGCGGGTCGCGTCGCCTAC
GGCGTGGCTGGCAGCCGGATTCATTCCAGCTCCTTTGGGCGTATATTGTGACCCAGTTCA
CACTTTCAAGGGGGCAGTATGGGGACTGGGATCGTCGAGCGCCTCGCGGCGGATGATGGC
AGGCGACTGATCGCCGCCTTGGCTGAGTTCCGCCTGCTGGCCGGCTTGGACGCGGCCGCA
GCCCAGCTGGCACAGGCCGGGGAATTGCTCGACGTGGGGACAGGGCAGGCCTTTATCACT
CAGGACGCCCCAGAGACCGACGTTTTCTTCATTGTCTCCGGCTCCGTGGACGTGCTGGTC
AACGGCAAAGTGGTTAATACCCGAAGGGCTGGGGACCACGTCGGCGAAATGGCAGCCATC
GAACCGGCGCAACTGCGGGCGGCAACTGTTACTGCACGCGAGCCGACCGTAGTGCTAAAG
GTGCCGGAAATCGATTTCAGCAGGATTGCGGATTCACACCCCGTCATCTGGCGGCGGCTG
GCCGCGACCCTTTCGCGCCGTCTAAAAGAGCGCAATCACATGATTACCCAACCTCGCGGA
CAGGTCCGGGTCTTTGTGATGTCGTCGGTGGAGGCGCTCCCTGTCACGCGGTTGCTGGTA
CAGCACTTCGAGCACGACCCGTTCCTGACGGTGGTATGGGACCACGGGGTGTTCCGCGCC
GCCAACTACACACTTGACGAGCTCGAGCGCCAGCTGGAACAGGCAGACTTTGCCATTGCC
GTGGCCCACGCGGATGACATGGTCATCAGCCGCGGTGACGAGTGGCCTGTCATGCGCGAC
AACGTCGTCTTTGAACTGGGTATGTTCATTGGATTCCTGGGGCGTCGGCGCGCCTTCTTG
ATGGAGCCGCGCGAAGACAAGCTGAAGCTTCCCAGTGATCTCACGGGGCTCACGACCGTC
CCCTACCGATACACCCCTGGCCCGGACGCCCGGGCTTTGATTGCACCGGCATGCGAACAA
ATTCGCTCCCGCATTCTCGAAGCTGGGCCGAGGGACTGACGGTGGCACTGCTGGAAGAGA
TGACGGCCGCCGTGCAGGCGATAGCACAAACCCGATGGTCTACACGGAGAGGTCAAGTTG
TACCCGATCCAGAAGATCTGCGATTGGGCAATGACGCAGTGGAGTTTGATCGTGCCACTG
TTTTGTACGCGGACCTGAACGGCTCAACGAATATGGTCGACACCGAAGCCTGGCAGTTGA
GTGCAGAGATCTACAAAGCGTTCCTGCACTGTGCAGCGACGATCATCAGGAAAGAGGGCG
GCAAGATCACCTCCTACGACGGAGATCGTGTCATGGGCATCTGGGTGGGTGACCGGCAAG
CCACGCCGGCGGCTAAGGCCGGGTTGAAAATCAACTATGCGGTCAAGATGATCGTCATGC
CAGCGTTGAAACAGCAGTACCCCGACTGGACAGGTACCGTGAGGCATGTCGTCGGAATCG
ACAGCAGCCCAATCCGAGCTGCTCGCACGGGTATTCGAGGCGGCAACGACATCGTCTGGG
TTGGACGCGCGGCCAATCATGCGGCCAAGCTCACGGACCTGGACCTTGCCCCGTCAACCT
GGATTACCGATGAGGTGTTCATCCGGTTGGCTGATGAGTTGAAGTACGGTGGAACGCCGC
CGACTCTGATGTGGGAGGCGTTCCGCTGGAACCGGCAGGGTGGTCGCCGCATTCACGGAT
CAGACTGGGCTTGGCGCGTCTAAAGCGCCCTCTGCGGACCCGGCATTCGCAGGGCCAGCA
TGGCAGGGAAAGGGCGCACTGTTAGAGGCCGATTTCATGGCGCGGGAGTCAGGCAGCCGA
GTCCTGCCCTCCGATGAGTGCGCGCCGGGAGAGGAACCCGCTGCCATTGCGGAGCTCTGG
CAGAGGTTCATCTACGCACCGGCCCCTAGCGCCGCATTGATCTCAGCGAAGGCCTTCTCA
AAGCGCTCCAGCGTTTCATTGATGGCCGTAGTTTCCGCGGCCAGCACGTGCTGATTCTGG
ATGAGCCAGTTGGCGGGAGTGAAATGATCCAGGGGCGGAACGGAAGCCCCCATGACATTA
AACAGTGCTTCGGCCTGTTTGACCTGGCGCGTCAGGGCACCGTCTTGGCTGAACTGCCGG
GCGGAAATTTGCCCTTTTCCCTTCAGACCGTAGGCACCGTTGAGGATGTCGGCGAAGACG
GCGGGTGCGAAGAAGTCCTCAATGTCGCTCTCCGCCTTTCCGGTGAAATCCGTGGCTACC
AAGACGCCGGAAGTCTTCATGATCTGAGACTCCCTCAGCCGCTGCACCTTGCCTTTATCG
CCATTGCCGTAGTCACACAAGGCGACCATGTGGATGCCCTTGCCAGAGAAGAGCGAGGCG
AACGATTGCACTTTGTCTATGCCGCCTGTGGGGCAGATCACCCACCGGCTGTCCAAGCCT
TGGCGCTTGCGTTGCTTGAGCGCGTGCGATGCCGCCTGAAGATAGAGCACATCCGAAGGT
CCTTCGACCAACAGGGTATGCGCTCCCACAAACAGGCTTTGGGTAACCTCGTAACCGAGA
TGGGCCTGAAGGGGGAACAGCGTGTCCTGATCGACGCTCAGGACGTCCGCGGAGACCTGT
GTGCCCTTAACGGTGGGGCGGCGACGCTGGTCGTAGGTGACAACGTCCTCGACGACGCGA
ACGTCCGCAAGACGATCGGCCGGCACCATAAAGGGCGAGTGGGTGCTGTAGATGACCTGG
TGGTCGGGGAGTAGACGCTCAATGATGTAGCGGAGCAGATCAGCTTGCGCCTTTCCATGT
AGCGTCAATCCAGGCTCATCCAGAAGGATGATCGCACCGGGGTTCCTCTTTCGCATCTGC
TTGAACTGCGACAGGAAGGAGAAGAACCAGACGAATCCGGCGCTGCGCTCAGACAGGGGC
ACCGAAACCTTGTGGTTGTCATTCCGAATGCGGATTTTGGCAACAGTCCCGCTATTGAAG
GGGGCGGGATCCTCGGAGAGGCCTTGGGCAAGCGCTATCTCTACACTGAGCGCGTCGTTC
TGACTCCAAAACTCGAAGATCTCATCGGTAATTTCATTGGAGGCGGCTTGGCAACGTGCG
TTGAGCTCTTCCAGGCGTGTGCTGGACTGCAATTCGCTGACCGACGTCCCGGCGTACTCG
AGGAAGTCGAGGAAAATCTGGTCACCCGGGGAGATCGTCGCGCCGCTTTGGGTGTCACGA
GACAGCTTGTCCAGCGATATCTCCCCGGACATGCGATCAAAGTGAGAGGTATAGAAGAAC
GCCGGCATCCTTTTCTGCAGGATATCGATGGCCGCCAGCACTGGTTTCCCCTTGCGGAAG
CCGCTGATGGACCGCTTGACCGCCTGCAATTGGTCAGACGGCTCGGGGTGCGCATCTATC
TCGACCACGAGTCGATCCAGCAATATCTTGGAAAACTTCTCCCGCTCTTCGCCTGCCACA
CCGTGCTGGTCGAGCAGAAACGCGCGCACCACGTTGGGATCGACGTGAATGCTCCAAGTG
CTGTGGCCACTGTAATCTGTCGTTACGTCAACGGTCGTACTACTTAACGCGCCGGCACCC
AGGACGTCGGCGACCGCCTTTTGGTCTTCGTGGCTGAGCTCCCAGGTCAGGGTGGCAACC
GGTGCGGGTTCGTCGTCGTGGCGTTCCTCATACCGCGTGAGGAAGCGGCGGGGGTAATCG
CGCACCGTGTCGTAAGCAAACTGGTCGGCGATGGGACGGGTACCAAACAACGCCGTCAGA
ATTGCAGTCTTGCCCGCCTCGTTCTTACCGACCAAGCAGGTCAGCTCTCCGACATCGAAC
GTTCCGGAATCCTCTGCAGAACGGAAGTTTCGGATCCGTGCCTTGACTAGCTTCATGCTG
CCCCCTGATTCCTGCCGTGGATGGTGCGCGTCTTGTGCAGGATAGGGCCCGAGCGGGGCA
CATTCAACGCGCACTGCTGGCCGCTCGGGCCGGAGGCTCAGTCCTCATCCATCAGGCGCG
CGGCGGGGTTGCTGCCGACGCCGCCCTGCTGGAAATATCCGATCACGCTGGCCACGGAGC
GGTGATCGGTCATCGCCATCAGCGCCGGCAGGGCCACCCCACGCCGCGCACCTTCGGTAA
CAAAGCCCGAGCGCAGGCTGTGGCCGGCAAAGTCCCCGTCCAGACCGGCCAACCGCGCCC
GGTCCTTAACGATGGCGGCGACCGCCTTGCCGCTGAGCGCGCCGCCCAATGACCGTGGCC
AGACGCGCCGGAACAGGGGGCCGTCGGTAATCTCGGCCACGTCCAGCCAGTCCTGCAGTG
CGGTGGCTGCCTCTCCCAGGATGGGCTTGTCGGGGCTGCTGCCAACCACTGGCCCGGACT
GCAAGGTTTTTCCGTGATCCAAGCGATAGGTGTAGCCGCCTTCGGGCAGTCGGGTGAGGT
GATTCACCGTCGCCTCGGCGACTTCGCTGCGGCGGCGCCCGCCGCTAGCAAAGGCAAAGT
AGAGCAGGGCGCGATCGCGCTTCCCCTTGAGCGAGGTGTCGCAGGTGGCCGCCATTGCGC
GCAGATCTGCGGCTGACAGCGCGGTCTTCTTGGCCGGGCGCTCGCCTCGTTTGTGAGAAG
CCCTGCGCCCCTTGGACAGTAGGGTCCTCACGGCGCGATCCTCGCAAGGGTTGTCTTGGC
GGGCCTGCTTGTGGGCCGCCGACAAGACCGCCACCCGGTGGACCAGGCTGGAGAACGCCA
GCGGCCCAGGCTTCTTCTTCAGGCCCGCATGCACCAAGGCGCTATCCAAGTCTGCAGGCA
GATCCCAACGAAGCCCCAAATCGCCTGAGCGCCCCATGTGATCCACGATGAACTGAACCA
CTGCCGCCGGGGGGACGGGTAGGGCGATGGGCCTGCCATAGCGCCCTTCGAACCAGCCCG
CCCAATAGCGCAGGGCGCCGGCGTAGCTGCGAATGGTGTTAGGCGCTTCGGCCTCCTGCA
GGATGTCTCGCACCGCTTCTGCGGCGGAAGTGGCCAGCCGCTCCGGAACGAAGGTCGGCA
GGGAATCATTACGTACAGGGCCAAAAGCTGCCTAAGCGACTGAATTTCAAAGTTGATTGC
TCGTCTCTCGATCAGGTTCTCCCCATCTATGGGGTCTGTTCAAGCACCTTGGCTGTGTAG
CTCAGCGGCGCCACTTCCCTTTCAAGATCCAGGTGGTAGTCGCCGAAGCGATTGATGTGG
CTGGTCCGATAAGGCGACAGGCCGGCCAGGATCTCGGGCGTCAGTTCAATCCCCTCCTTC
CTCATCTCGGCCAAGGTCCGGCTCATGCCTTCCACGTTGTCGAGGATGATCATGTTGGCC
ACCAGCTGGCTGTACTTGATGATCTTGCGCTGCTCGTGTTGGACGTTCTCAGCAATGATC
CCCTGGCTGCCAAAGAACACCCATTTCACGAAGCCGTTGTATTCCTCGCTCTTGTTGGTG
GCAGCATGGATCGTTTTGCGGATCTCATTGTCATCAATGTAGCGCAGCAAGAACAGCGTT
CGAACGGCCTTGCCAAGTTCCCGGAAGGCGAAGTACAGCTTGTTCTTCCGGCTGTAGGTG
CCCAGCCGGCGCAGGATCGAGGACGCGGTGATCTTGCCCAATCGGATTGAGATCACCACC
CGCAGCATGTCGTGGAGATGGGTGGCGATCAGTTGCCAGTCGATGCTGTCCCCGAACAGT
GCCTGGATGTTCTTATAAGCCCTACCCGGTTCGGGCCGAAAGAATGTCAGGTCCTTGATG
TTCCGGATCCGGGGCATCAGCTGGATGCCCAGCATGTGGGCCAGGCCGAAGACCGGATAG
CTTTGGGCCTGCGTGTCGCCATGGACGATCTCAGGCTGGATGTCGGAAGTGTTGGCCAAC
AGACCGTCGAGGATGTAGATGCCCTCGTGCACGCCACAGGGAATGAAGTGGCTGAACAGC
GCTACGTATTTGTCGGACACGTGGTAGTAGCCGATGCCACCGTAGCCGCCGTAGCGGATG
TGATACTCCGACAGCAGGTTGTCCTCGTAGACGCTCCACTTCGTGCCATCAGCTGATGCG
CTCTTGCCGCTGCCCCAATAGCCAGGCAGGTCGAATTTGTTGTAGGTATTGATGACCTCC
ACGATGGCCTTCTCAAGCACATCCTCGGTCACGTATTTCAGGTTGAGCCAAGCGACTTGG
CGCCGGCTGAAGCCCTTGATCGACCGCGCCGTCTGCGTCGGCCCCAGGTTGCAGCCATAG
CAGAATAGCGTGGTGATCACACGTCGGGGCAGATCTTCGACCTGGCTCTCGGTGCCGGCG
ATCGGGCGGAAGAAACGGTGCAGATCCAGCCATTGGCTGGCATCGATCAGGACATCGACG
ATGCTGGATTCTGGAAGCCGTTCGGCGATGAGGCGATCCACCGTGGTAATCGCGCTGGAG
ACTTCGGCGCGTTGCCCCTTCCGCAGCACCAGGCGCCCATCCAGGATGTCCGCATGTACG
TTCTCCGGGAAACGCGCGTCGACCTCATCGGCCAGGGAGGTCAGTTGTGCACGTAATCCC
GCCACGAAAGACTCGGCGTCGGTGGGCAGGCCTGACACCTGGCCGTAGGCTTCCAGTTCC
TGGGCCAAGGTGGCTTCATCGACCAGCTGCTCACGGTAGTCATCAAACCGTTCGCTGCTG
GGAATGAAGAGATCTCCGGACTTCAGTTCGTCCTTGACCTGCACCAGCACGGCCAGCTCG
AAGTACTTACGGTGCATCCAGCCGGCGCCGGCTGCACTGGCCCGCTTGCCGAACACGTGC
TGACACCAGAGCTTGGACATCCAGTCAAAGTCCTTTTCCGGGTCCAAACCGAGGGAGGCG
ACCTCGATCAGCTCACGGCGCTGGTTGCGCAGCGAGAGCACCGCTGCGATCAGCGGCTCC
ATGCCGGCGTCGTGGCTGGTCGCCCGAAGTTTCATCAGCTCCAGCCCATTGAACAGCAGC
GGCCTGACCGCGCCATAGGGCTGCAGCATGAAAGGCAGGTAGTTCTTCCCGGCGTAGGCC
ATATGTTCTTCGCATTCGGCCAGCAAGGTCGACACTTCCGCTTCCAGGCTGTTGTCGATG
GCATCCACGCGCTGACTATCGCTGCCGTCTAGCTGATAGGCCTGCAGGATTTCCTTGAGC
TGGCCGATGAGGAAGTCGGCCCGTTTGGCATGTTCGAGCTGGTAGGCCAGCAATTTCTGC
TGGGCCGTGTTCTCCAGCCCGCGCACCTGCTTGATGAACAACTCGGCTGCATCATCCAGT
GTCTTGGCATGCTGGGCGCGAATGAAGATGGTGGCCAGCGCATAGCGCTTGTCCGGAGCC
AGTTCGGCCAGCTCGCTGGCGTCATAGGCCCGAGCCATTGCACGGAACTGCTTGAGCTTG
GGCACCGGCACATCGATGGGAGGCAGCTGGTCGGCCAACTGCTGCAGCATGCGGATGTGC
TGCAGGTAGAACCGAACTTCCTTGTTGGTGGGCCGGCCGGGCTCGCGCTTGAGTGATTGC
CAGCCGGTGAACCTGGACCCTTCCGGTGCGCGCAGCAGTTCGTCGATGAGCGTGCGCGTG
GCAGGCGTCAGCGCGTGGCTGATGCTGCGGTAGTAGCCCAGATTGACCCGCTCACGGGCG
CCGATGGCGGCCAGCTCCAGAGTGCGGAAACCGGGCAGTTCGTAGCGATGGTGCACCAGC
TCTTCGAGCAGGACGTTCACGATGTCCGGGATGGTGTGCTTGGTCTGGGCTGCTCCGGTG
GCCACTGTGTCCAGCCAAGCCAAGCCCGATTTATCCAGGGGACGTACCCCGATGAATTGC
CGAAGCTGCGGCATATGCCGGCGCTGGCTGCCGGAAGCGTCGTAGCGTTCGAGCTGGTCG
GTGTCCAATACGCGCCCGAGTCGGGCGGCCTTGGCGATGTGCTTCCGGATCCGCTCGGGT
ACGTCGGCCAACAGCGTGAAGTAGCCCAAGCGTTGGAAGAGCTTGAGATGAATCAGTACC
GCCAGCTGCGGACCCGGCTGGGTGGTCAGCTGCTTGGCGAATGCAATCTCAGCGGCGGTC
GGGGTATAGATCTCCTCCAGTTCCTTGGCGGTGGGATCAGGCTTCAGTCGCGGGTAGGCG
GTCTCGTGAAGGGTAGCCATTGGATCCGGAGGGTGTGAGGGAGATCAGTCCCAGTGCCGG
CCGTCGTCTGTACTGAGCGACGCTTCCAGGAAGCACTGGTGCGTATCGGCCATGCGGTGC
ATGTCATCGAGCAACGTGGCCAGGATTTCATCCAGATCCCTTTCGGGATCGGTGGGAGCA
GTCAACTGGTACTCGCTGCTGGCGGTGTTCAGGCGCACAGCCTGGAACGGGGCCAAGCAG
ATCTCTTCAATTCGGCCTCGGGCCTTGGCCGCGCCGCGGCCCGTGCGGGCAAACGGGGTC
AGCACCATGCGCAGGCGCAGCTGCAGGGCCGATTTGCCCTCCGGCGCCGGCAGTGCCATC
GCCGGTACCGGCACGGTTGGACTGGGCAGGCTTGCTTCAATGCGGTCCCGGGCAAACGGG
TCACGCCCGTCCAGGTAACGCATGGCCGACTGCACATCGCGCCAGCCCACGTACTCCATC
AAGGCCTTCATGTCCCAGCCTTGGTCGTTGGCCCAGCTGGCAAAGCCGCGGCGCAACGAA
TGGCTGCTGTGGAGCCCCGCATCGGCAAAGCCGGCACTGGTCAGCAACTCGCGCAGCAGG
CGCACCAAGCTGTTGGGATGCAGGCCTTCGGCGCTCACCTGGCCCCATTGGTTGACTGCC
CGAAACACCGGCCCTTCTTGCAGGTCGGCCGCCTGCAGCCACGCCTGGGTCGCCTCCACC
GGACATAACCGCGACAGCGCCGGCACCTTGTAGGTGACGCCGGCTGCCTGGCGATCACCC
TTGCTGCGTGGCAAGAAGCAGGTCATCCCCTGTCCCGGCACCAGCGTGAGATGGGCCACG
TCCAGACGCAGCAGTTCATCGCCACGGAATCCCCGCCAGAACCCGAGCAGCACCAGCGCT
CGGTCTCGTTGATGGCGCAGCGCCGCCGGCCCATCGCCCCGGGCATGTGCCGCAGCGATC
GCCGCGGCCAGCCAGTCATCGAGCTCGACCAGCCGCCGAATCTGGAGCGGCGCGGCTTGC
TTGACCTGGCCCGGGTGCAGGGTCTGGATGCCTTTGAGCACCTTGCGCACCAGCGGCGAT
CGGGTCGGGTCGACAAAGCCGTGGTCGCGGTGCCAAGAGGCGATGGCCGCCAGACGTTGG
CGGAGGGTGCTGGTCGCCAAGGTCTGCGCATAAGCGGCCAGGTACCGGGCCACGCTGTCA
GGTGTCGCTGGGAGGTGGCCTTGCCATTCAACCTCGAAGTGCCGCAGCGCCGACGCATAG
CTGCGCACCGTGTTCTGGCGCGTGGCCGCATCGAGGTAGCGGTCCAGTTCGGTCACTGGC
GCGTGGCCTCCACCGAGGTCGTCTGGCGCAGCGTCGACAGGATGGTGCATTCCGCCCGCT
GCCCGCCATGGCAACTGGCAATCACCCGTTCCAGCTCGCTGGCCATGCGCTGCAGGTCGG
CCATGCGGGCGCGCACGTCGGCCAGATGGCTGCGGGCCAACCGGTCCACGTCCCCGCACG
AAAGCTCCTCATCGCCGGCCAGCTGCAGCAGGCTGCGGACCTCCTCCAGGCTGAAGCCCA
GGTCCCGGCCACGCGCAATGAAGCGCAGCCGCTCGATGTCGGCCGGGCCATAGACCCGGT
AGCCGTTGCCCGTGCGCCCCGGGCGCGGCAGCAACCCGATCCGCTCGTAATAGCGAATCG
TCTCCAAGTGGCATCCGCTGGCGTCGGCAGCCTCACTGATTTTCATTCGTAGTACGCTTG
ACTCCGTAGTAGCTACGGACTTTACGCTGAACCCGTATCCGCCGCCACTCCGGCCGCGGC
GCTGCATGTGACGACCATGCCACTGCCCATCGCCTTGATTCGCTACTGCCTGATTGCCTT
GCTGATCGGCTGGGTTCTGCCCGCTTCTGCTCAGGCGGAGCCTGCCGCAGCAGACCTGCG
CCAAACCTGGCAGATGCTCGATTACATCGCGGTCGACTACCCCGGCGCGGTCCAGGCCGG
TCGCGTAATTGCCCCCAACGAATACGCCGAAATGAGCGAGTTTGCCGGCGCCGTGCGCAG
TCAGCTGGCAGCATTGCCCGGTGGCCAGAACCAGCAGGAGCTGACGGCCCAGGCCGACCG
CCTGGTCCAGGCGGTGGCAGAGAAGGCCGACCCGGCGCAAGTGGCAACGTTGGCGCGCGG
GCTCGGCACGACGCTGTTGGCCCGCTACCCGATCGGCGCTGTTCCGGCGAGCGCGCCGAA
GACCTCCCAGGCCGCGACCATCTACAGCCAGCAGTGCGCGGCCTGTCACGGCCCCACAGG
TCACGGTGATGGCCCCGCCGCGCAAGCGTTAAGTCCGCCGCCGATCGCGTTCACCGATGC
CACTCGCGCCGCGCAGCGAACGCCGCTGTCGTTGTACGAGGTCATTTCCCAGGGTGTGCC
GGGTACCGGCATGGTCAGCTTCTCTGGGCTGTCAGAAAGTGATCGCTGGGCGTTGGCATT
CTATGTGGGCAGCTTGGGGTACTCCTCGCAAGCCAAGGCTCAAGGTGAGGCGTTATGGCG
CACCAGTGCCGAGGCCCATACGCACATTCCCTCGCTCGAAGCGCTGACACGCACGCGAGA
GGCCGATCTTGCCACCACGATGCCCGCCGATCAGGCAAACGCGATCATCGCCTACCTGCG
TTCGCAGCCACAGGCAGTAAACGAAGCGGTACCAGGAGCCGATCGCTTTGCGGTGGCGCG
GCAGCGACTGGCCGCCAGCCAGCGCGCTTACGCTGATGAGGACCTGGCTCAAGCCAAAAA
GCTTGCGCTCTCGTCCTATCTGGATGGTGTAGAGCCGCTTGAACCCACGCTGGCCACGCG
CAATCCGTCATTGCTGCGAGAGATCGAGACGGCCATGGCAGGCTACCGCGCGCAGCTGGA
TCAGCATGCGCCCGCGGCTGACGTTGCCGGGCAGGCAGCGCAAATTGCCCAGCTGTTTGA
TCGCGCGGACGTGGCGCTGCAGGACACCCGAATAGGCGCCAGCACCGCGTTTCTAGGCAG
CTTTACCATCTTGGTACGCGAAGGACTGGAAGTGCTGCTGATCGTGATTGGTATCGTGGC
GTTCTTGCGTAAAGCCGAGCGGTCTGATGTGTTGCCGTATGTGCATGCGGGTTGGATCTG
CGCGTTGTTGGCAGGCGCAGCTACCTGGGCAGTGGCCACTTACTTTGTTGATATCAGCGG
TGCGAACCGGGAAGTCACTGAGGGCGTCTCGGCCTTGTTCGCTGCCGCTGTCCTGCTCAG
CGTAGGCATCTGGATGCACCAAAAGAGCCTTGCAGGGCGGTGGCAGGAGTACCTGCACGC
CAAGCTGACGACTGCGCTGACACGGCGCTCGGCTGTTTTCCTGTTCATGCTGGCCTTTGT
CGCGGTGTACCGCGAGGTGTTTGAGACGATCTTGTTCTACATCGCGATGTGGAGCGATCA
GGCGTCCACCGCCATCCTCGCAGGCCTGGTGGCGGGAATCGCGGTGTTGGCTGCGGTGGC
GTACTGGATGCTGCGCATGAGCAGGCGGCTGCCGATTGGCCGGTTCTTTTCGATCAGCTC
GATTCTCATCGCGGTGATGGCGGTCATCCTGATCGGTAAAGGCGTGGCCGCGTTGCAGGA
AGCGGGCTGGATCTCTCAAACACCGCTCGCGTTGCCGCGCATCGAGTGGATCGGCCTGTA
TCCCACCTGGCAGTCGCTGCTGGCGCAGGTATTGGTAGGCACCGCCGCCATCGTGGGGTT
CCTCGCCAATGCCCGTTCCGGTGTGCGCAGACAGCCAGGCGCAAACAAGCAATGAAACAA
CACAGCAGAGGACCAAGACATGAGTGATTGCGGGTGCCACCACGAAGCCAAGAACAAGGA
GGAGCGACGCATCCTCTGGATCGCCTTGGTCCTGAATGCAGCGATGGCCGTGATCGGCGG
CATTGCCGGCTGGATTGCCCATTCCACCGGGCTGCTGGCTGACGCGCTGGACATGCTGTC
TGACGCCACCGCCTATGCCATTGGCCTGGTCGCTATCGGGCGCACGGCGCGCTTCAAGGC
CAACGCCGCGTGGGTCAGTGGCAGCGTGCTGCTGGTGCTGGGCGTAGGCGTGCTGGTCGA
AGTCGGCCGCCGGGTGATGTACGGCGCCGAGCCGGTCAGCGGTTGGATGATCGGTACCGC
TCTGGTCTCGCTGGCCGTGAACCTGAAGGTGCTCCGTATGCTCGCCCCCTTGAAGTCTGG
CGAAGTGCATCTGCGAGCGACCTGGCTGTTTACCCGCGCCGATGTGGTGGCCAACGTTGG
GGTGATTCTGGCCGGCCTGTTGGTGTGGTGGCTGGCCAGCCCCTACCCGGATTTCGTGAT
CGGCGCCCTGATCGGCCTGTATGTGATCAAGGAGGCTTTCGAGATCTTGGGTGATGCTCG
CCGGGCGCGTGCCGACGCGCGCAAAACGCCTGCATGACAGCGCTTGGCCGGCTGAGCTGT
GGCCTGCGCTGGCTGCTGCTGGCGCACTTGGCCGTGGGCCTTGTGACGCAGCCGGTGCTG
GCAGTGGTTGGCGAGCTCCATGCTCAAACCCATCTGGCCGCGGCCGACCATGACCCGGCA
GTGGCATCACCAGCTTCCGAGCGTGGCGTAGACGCCGCGCTGCACCGGCTACAGCAGCTG
GTGCTGTGCTGTAGCCAGGCCGCGCCGGCTCCAGAAATAGTGTTGGCCATTGCTCATATC
GGCCGGCATTGGCCGTCGGCGACAGCCCATGCGGACAGATATCGGCATGAGCACCTGCTC
GCGCCGTTCCGGCCGCCGATCGCAGGGTGATGCGCGCCGGCGTGCGCCGGATCCCTGTTG
GCTATCGAAAATTCTGGAGTACTTCATGCATGTGCGATTGGCGGCCCTGGCCGCGTGGCT
ACTGTTGAGCGCGGCGGCAACGCCGGCGACAGCAGAAGAGCTGATGACCTTGGACGACGC
GTTTGCACGCGTGGCCCAAACCCACCCCGAGCTGCGCCTGGTCGATGCGCGAGCCACGGT
GCTCGCTGCCGAGCGCGACCAGGCCGTGCAGCGGCCACCGTGGACGTTGGGGGCGGAGGT
TGAAAATGCGCTGGGCACGGGCGCGGCCCGTGGCCTGGACAGCGCGGAGTTGACCTTGAG
CCTGAGCTCGGTCCTGGAGCGCGGCGGCAAGCTCGACGCCCGCCGCACCTTGGCCCAAAG
CCGGATTGATGCACTGGCCGTGCAGCGCGAGACCGGGCGGCTGGACCTGCTCGCCGAGAC
GGCGCAGCGCTATTTGGCCGTTGTCGGTGCCGACCGGCAACGCAGCCTGGCGAACATGGA
TGTCGGCCAGCGCCAGCGGACCGTCGCCGCTGCCCGGCAGCGCCTGCAGGCTGGCGCGTC
TCCCGAATCGGTGATGCTCACCGCACAAGCAGCACTGGCGAGAGCAGAATTGACCCGTGA
TCGGGCCGAGCAGCAGCGCATTGCCGCCCGGCAGCACCTTGCTGCCCTCTGGGGCGAACG
TGCTCCGAGCTTCGAGGTGGTCGCGGCGGATCCCATGACCCTGCCGGCGATCGCGTCCAT
GCAGTCGCTGGCCGAGGAATTGGAGCGCACTCCCGAGTTGGCGCAGTTTGCCGATGCCCG
CCGGATCGCGCAGGCACGACTGCAGCTGGCGCGTTCGGCGGCCTCGCCGGACTTGTCGTG
GCAGCTGGGCGTGCGCCGCCTGCAGGAGACTGACGACACCGCGCTGGTGGCCAGCCTGTC
CATGCCACTGGGCAGCCGCAGCCGCGCGCAGCCGGAGATCCGCGCCGGCGAAGCCGAGCT
GGAGGTTCTGACGATCGAGCGCGAGGCCAAGGGCCTGTCGCTGTATTCCACGCTGGTCGA
AGCCCATGGTCGCTACACCGTGGCGCAGGCCGAGGTGGCACGGCTGCAAGGCGAGGTGCT
GCCGAAGTTGGCCCGGGCTGAGCAGGCCGCCGAGCGCGCCTATCGCGCCGGCGCGATCAG
CTACCTGGAATGGGCACAGCTGCAGTCCGAACGCACGGCCATGGCCCAGCAGCAGCTGGA
CGTGGCGCTCGATGCGCAGCGCGCCCTGATCGAAATTCAACGCCTGACCGGCCAGGCGCT
TGTCGCGCCGCCGGCGGCTGCTTCCACCGGAGAGACCCCATGAATCGCTTTTCCTGGACC
GCACTGGGCATGGCCCTGATGATGCTGGCCGCCTGCAACGCGTCGGCCCCCAACGAAGCG
TCCGAAGGCGGCGCCGCCGCTGAGGGCGAAGAGCACGGCGAGCACGAGGAAGCGCCGCTG
GAAACCAAGATTGCCGCCAAAGCTGCGCAGGCAGCGGGTATCCAGGTCGCACCGGCAGGC
CCCGGTGAGATTGCTGACGAGCATGAGGTGCAAGGGCTGTTGACCCCGATTGACGGTCGC
ATCGCGCAGGTCACGGCACGCTTCCCCGGACCGGTCCGCTCCGTGCGTGCGGGCGTGGGT
GATCAGGTACGGGCCGGCCAGGCACTGGCCACGGTAGAGAGCAACCTGAGCCTGACCACC
TATACCGTCACCGCGCCGATCAGTGGCGTGGTCATGGCGCGCACGGCCGCCGTAGGCATG
GCCGCCGCTGAGGGCGCGCCGCTGTTTGAGGTCGCCGACCTGTCCACGCTGTGGGTGGAC
CTGCACATCTTCGGCGCCGACGCCCAGCACATCGGTGCTGGCGTGCCGGTGACGGTTACC
CGCTTGAGCGATGGCGTCACCGCACAGACCACCTTGGAGCGCGTCCTGCCCGGCACCGCC
ACCGCCAGCCAAAGCACCATTGCGCGCGGCACGGTGGCCAACACCGATGGCCTGTGGCGG
CCGGGGTCGGCGGTCAAGGCGCGGGTCACCGTGGATCGCCAATCGGCAGCGTTGGTGGTG
CCGATCACGGCGCTGCAGACCGCAGAAGACCAGGACGTGGTCTACGTGCAGCAGGGCGAA
ACCTACCACACCCGGCCGGTGAAGCTGGGGCGCCGCGACGCCGAACGCGCCGAAGTGCTG
GAAGGCCTCAAGGCCGGTGAACAGATGGTGGTGGCCCAAAGCTTCCTGATCAAGGCCGAC
ATCGAAAAGTCCACCGTGGAAGAAGAATGAGGCCCGCCATGCTCGAACGCCTCATTGGGC
TGTCCATCCGCCATCGCTGGCTGACGCTAGTGCTCACCGCTGCGCTGGTTGCGCTGGGCG
TGTGGAGCTACCGTCACCTTTCCATTGACGCCACACCCGACATCACCAACGTCCAGGTCC
AGATCAACACCCAGGCCCCGGGTTACTCGCCGCTGGAGGCCGAACAACGGGTCACCTTTG
CCATCGAAACGGCCATGGCCGGTCTGCCCAAGCTGGACTACAGCCGCTCGCTGTCGCGCT
ACGGGCTTTCGCAGGTCACCGTCGTCTTCAAGGACGGCACCGACCTGTACTTTGCCCGCC
AGCAGGTCGCCGAGCGCCTGCAGCAGATCGCCTCCCAGCTTCCCGAAGGGTTGGACCCGG
AAATGGGGCCGATCTCCACCGGGTTGGGCGAGATCTTCATGTACACCGTGGAGGCCGAGC
CCAACGCTCGCAAGCCCGACGGCACCCCGTACACGGCCACGGACCTGCGCACCCTGCAGG
ACTGGGTGATCCGGCCGCAGCTGCGCACCACGCCCGGCGTCACCGAGGTCAACACCATCG
GCGGCTTCGAGCGGCAGATCCACATCACTCCCGATCCAGCTCAGTTGGTGGCGCTGGGCT
TCACGTTGAACGACGTGGTCGCCGCGGTCATGCGCAACAACCAGAACATCGGCGCCGGCT
ACATCGAGCGCAACGGACAGCAGTTCCTGGTGCGCGTGCCGGGCCAGCTAGCCAATCTGG
AGGCAATCGGCAACATCGTGCTGGACCGGCGCGATGGCGTGCCCATTCGGGTGCGCGACG
TCGCTAGCGTGGGCGAAGGCAAGGAGCTGCGCACGGGCGCGGCCACCCAGAATGGCCACG
AGGTCGTGGTCGGTACCGCCTTCATGTTGTTCGGCGCCAACAGCCGGGAAGTCTCCCAGG
CGGCCGCGGCCAAGCTGGATGCCGCCAACGCCAGCCTGCCTGCCGGCGTCCATGCCAAGG
CCGTCTATGACCGCACCGCGCTGGTGGATCGCACCATCGGCACGGTGTCCAAGAACCTGA
TCGAGGGCGCGCTGCTGGTGGTGGTGGTGCTGTTCCTGCTGCTGGGCAATGTGCGCGCCT
CGTTGATCACCGCGGCGGTGATCCCGTTGGCGATGCTGTTCACCATCATCGGCATGGTGC
GTGGCGGCGTGTCGGGCAACCTGATGAGCCTGGGCGCGCTGGACTTCGGCCTGATCGTGG
ACGGGGCGGTGATCATCATCGAGAACTGTCTGCGCCGGTTCGGCGAGGCGCAGCACGCGC
TGGGCCGCCAGCTCAACGATGAAGAGCGCTATGACCTGACCGCCTCGGCCACCGCCGAGG
TGATCCGTCCCAGCCTGTTTGGCCTGGGCATCATCGCCGCGGTCTACCTGCCGATCTTCG
CGCTGTCCGGGGTAGAAGGAAAAATGTTCCACCCGATGGCGATCACGGTGGTGCTGGCCC
TGACCGGCGCCATGGTGTTGTCGCTGACCTTCGTGCCGGCGGCGATCGCCAGCTTCCTGC
GCGGCCGTGTGGCTGAGCACGACAACCGCCTGATGCGCTGGTCGCGTGCCCGTTATACGC
CGCTGCTGGATTGGGCCCTGCGTCGGCGCGTGGTGGTGCTGGCCGGCGCGGCCGTGCTGG
TGGTGGGCTGTGGCGTGCTGGCCACCCGCTTGGGTTCGGAGTTCGTGCCGAGCCTGGATG
AGGGCGACATCACCTTGCAGCCCATGCGTATTCCCGGCACCAGCTTGGAGCAGTCGGTGG
CCATGCAGGAAACGCTGGAGAAGCGCCTGGCCCAGTTCCCGGAGGTGGCCAACATCTTCT
CAAAGATCGGCACCGCCGAGGTGGCCACCGATCCTATGCCGCCGTCGATGGCCGACACCT
TCCTGATGCTCAAGCCCCGCGACCAGTGGCCCGACCCGCGCAAGCCCAAGGCCGAGCTGG
TGGAAGAGCTGGAGGCGGCGGCCAAGGAAATCCCGGGCAGCAACTACGAGTTCACCCAGC
CCATCCAGATGCGCACCAACGAGTTGATCTCCGGCGTCCGTTCGGACGTGGCGGTCAAGG
TCTACGGCGACAACCTTGACCAGTTGACGCGCCTGGCCAGCCGGGTCGAGCGGGTCATGC
GTAGCGTCCCCGGCGCCGAAGACGTCAAGGCCGAGCAGGTCTCCGGCCTGCCGCTGCTGA
CCATCACGCCAGATCCGGCGGCATTGGCACGGTATGGCCTGAACCCGGGCGATGTGCAGG
AAACGGTGGCCACCGCCATTGGGGGCAGTGTTGCCGGCCAGTTGATCGAGGGCGACCGCC
GCTTCGACCTGGTCGTGCGCCTGCCCGAAGCGCAGCGCCAAGACCCCGCTGTGCTGGCAG
ATCTGCCCATTCCGCTGCCGGCAAGCACCAGTGTCGATGAGTCCAGCCGTCTGGCCGCCG
GCGCCAATGGGGGGCCTCGCACGGTGCCGCTGCGGGAAGTGGCGAAGATCCAGGTAGAGC
GCGGGCCCAATCAGATCAACCGCGAGAACGGCAAGCGCCGCGTGGTGATCACCGCCAACG
TGCGCGAGCGCGATCTGGGCGGGTTCGTCGGCGAGTTGCGCACACGCATCGGCCAGGATG
CCGCGCTTCCAGAGGGCTACTGGATCGATTACGGCGGCACCTTCGAGCAGCTGATCTCGG
CCACCCAACGCCTGGGCGTGGTCGTTCCGGTGACACTGGCGTTGATCTTCGCTCTGCTAT
TCATGGCCTTCGGCTCGGCCAAGGATGCGGCCATTGTGTTCAGTGGCGTGCCGCTGGCGC
TGACCGGCGGTGTGCTGGCACTGGCTCTGCGCGGGATTCCGTTGTCGATCTCTGCCGGTG
TGGGCTTCATCGCGCTGTCGGGCGTGGCCGTACTCAACGGGCTGGTCATGATCGCCTTCA
TCCGCCGTCTGCGCGAACAGGGCGATCCGCTAGACGACGCTGTGCGCGACGGCGCCCTTG
GACGCCTGCGACCGGTGTTGATGACCGCCCTGGTAGCCTCGCTGGGCTTCCTACCCATGG
CCTTGAATGTCGGTGCTGGCTCGGAAGTGCAGCGGCCGCTGGCCACTGTCGTCATCGGCG
GCATCGTCTCATCCACCGCATTGACCTTGTTGGTGCTGCCGGTGCTCTATCGTTGGCTGC
ATCGCGACCGAGCTCCCCGCGCCGGTAGCACTGCTTTGGAGTCCCCATGAACGAGCTCAA
CCTGGAACAGGTCCGTGCGGCGATGTTTACCGACCCGGGCGTGAAAGCGGTGGACGACCT
GCGCCTGGTCGCCGGTGAGCATGGCCGTGCGATCGCGGCCACCATCACGGTCGCGGCGCC
CTCGGTCGACCTGGACCTGGTGCATGCTGTGATTGCCCAGGTCCTGGCCGATCAATTCGG
CATCGATCAGATCATGCTGTGCTTCAACGACCCGGGCCCGGTACCGCCGCCGCCCACCGC
GGCGCCGTTAAAGAAGATGTGATCGCAGCCCCTGGCTCTATGCGTCTGCGCTGGCAGGCG
CATAGAGCTGATGACCCGGCAACGCGCACGCGCCGGCATACACAAAGGCCACGCTTTGCC
GCGCCCGGGTGAAGGCCACGTAGTATTTCGGCGGCGCGGTGATACGCGCTGCATCGGCCG
TGCGCAGGTACTGCGTCAACGGCCCGTTCGGAAAGATGAGGACCCGACTGTAGGTGCGGC
CCTTGCACTGCCCAAAGTTCACCGCCGGCAGTCCGTCGCACGCCTGCCGCCGGTCATGCC
GGAGCACGGTGGGGGCGAACTCCTGCATGTACGCGGCCACATCCCCTGGAGCGACGAGGT
AGATGCCATCGTGTCCGGTGACCTCGCCATTGCCTGATTGGGTCCGCGGCATCTGCGGAT
AGAGCGTGTCAGCCATATCGCACAGGGCCTGGACGCAGCGCAGACTGGTGAGGCGGTGAT
CCAGCCGGCATAAGCCGTCGGCCTCCCAAATCTGAAACAGCGCTGCCAGATTCGGACCAC
GGTATTGGCTGTACCTTTGCGCATAGTTGGTGGCATACGTGGCTTGGCGCGTATCGCCTA
CCAACGTGATGGCAATCTCGCTCTTCAACAGCCGTTCGACCAGATCCAGATCAAAGCCGG
CCAGATCCTGGACTTCGTCGATGTAGAGCTCGTCGTACATCGCCGCCAATCGCGCCACGA
CCTGGCCTTGGGTCAGCTCATCGCAGCGCACAGCGAAATCGGCCGCTCGGTCCGAATACA
TCCGGTTGCCCGCCAGGTAGTGGCGCGCCACCTGGGTGCGTGGGGCGCGGTTGTTGGTGA
CACCTTCTACGAACAGGATGGTCTCGATGCGAGGCTCAGGGCAAAGCGCAGCTTGGTACG
GGCGAATGCACTGGCGCAGCAGAAAGCCATACCAGCTGTGCAAGGTGACATGCGCGGGGA
CCGCGCCTGCGTGGGCCTCAAACGAGCGCCGGATCTCTTCCAGGTTTTCCAGCGTGTAGG
TGACAATCGCGATGCGGCGCCCAGGTCGCTCCAAGGCCTGCCGGACCAGCAACGTGGTCT
TGCCCGAGCCGGCTGCCGAGAGCAGGACCCGGTTAGGTGATGGCACGCTGGACATAGTCC
GGGAACCTGATCGAGTGCGGGCTATTGAAAATCGCCAAGGCCGTATCGGTCTTATGGCCC
TTCATGTACTTGAGCAGCGCCACCTCATCGGCAAAGGCCTTGCCCAGCACGGTATTGAGT
TCGGCCAGCGAGTTGGCTTTGATCAGCTGCTCTTCCAGCGAAGGGGCGCTCTCGTCGGAA
TCGTAATAGATCGCGTTGATGTGCTCGGCATAGCGCTCTTGCACAACTGCGATATCACCG
TCGTTGTCGGTGATCACCTTGGCCTGAATCCTCAGTCGATCGGCAATCTGCAAGAAGCGT
TTGAATGCCAACGACTTGACCGAAATGATGTCTACGCCGTGAGCCATCGGCGCCACGCCG
TGATGGTCACTGTAGGCACGCTGCACGATCAGTTCGTCGGAAGGGCCTTCCACCAGGATC
GCCTGCTTGGCCAGGATCAACCGCAGCGTGTCGTGGCCCGGCAGCTTCATGAAATAGTCG
TGGGTATCGCTGGGCAGCTGGTCCAGCTTCATCTGGCCTTGCGCGCTGAACAGGATCACG
TTGTCCACGCCCAGCTTGTTCAACACGAAGCTGCTGTGGGTGGCGATGATCACCTGCTGG
GCGGTGGAGAGGGCCGCAATCTTGTCGATCAGCTGGGTCATGCTGGAATAGGACAGATGG
TTCTCCGGCTCCTCGATCAGCAGCACGTGAGCCGCGCCGGCCGCGTGCATCGCCAGCTTC
ATCTTCACCGCGCTTTGCTCGCCCTTGCCGGCCTGGGTGAACGGGAGCTCATCCAGGTAG
GGTGACAGGCTGGTTTCCCACGTTGAGCGCGGCGATGTGTCCACGCCTACCGTCAATGCC
CTGTGGCTGATGTCCCCGGTGTGCTCGGTCAAGTAGGCATTGATCGCTGCCACATCCGCT
TCTTCGGAAAAGCTCTGCCGCATGCGGCGGAAGCTCAGCGACAGCGAGACGCGCTGCGCA
GGCGTCAGTGCCTGCTCGATGATGCCGGCGATATAGCGATCGGCACCGGACAAGGTCTTG
ATGCCGTGCGTGTCGATGATGGTCGAGTCGAACGGAATACTACGGGCGGTGACGCCATTG
TTGGCGAAGGAGTACCAGCGCACCGTGTAGTACTCCACCGGCAGGCTGACCGCGCCCTGG
TGCTGCTGCAGGTAGGCGTTGAACTCCTCGCGGTAGTCGTCGTTGAGCTCGACCAGCAGC
CGGATGCCGGCGGTATCCAGACGCAGGGAGTTGTTGGTGCCGCGTAACGACGCCAGCGCG
GCGTCGGCGCCCAAATAGGCTTCGATGGAGATCCGTGGCGGCGAGGCCGGCGTGCCCGTG
GCAAGCGCTCCCAAGTACTCCTGCACCATGGGCTGGTGGAACAGGTAGGGCGTGAGCTCG
TAGGCAAGATTGCGCCCATGCAGCTGGCCGGTGACCACCGCGTGGATGGCCTCCAGCAGG
GTGGATTTACCGACCTCGTTGTCGCCCACCACCAGGTTCATGTGGGCATTGAGGGGCAGG
TCCAGATGGCGAAACGACTTGAAGTTGTCGATGACGATACGTTCGATCGGCATGCACAGT
CCTTTGATGGCCAACGGGCTCGGTGGCGGAGCCTGCCTGCACCCTGGCTGGCCTCCTTTC
CGCTCTGGGCCATACTACCCAGCGATCGCCGGCCCTGGGCGGTTTCGTACTGCTTGGGAC
GCGGGGAAGGGTCAGAATCCGCCTTACGCGGGATAATTCAATATTATCCCGTATAACTAT
TTTCGCCGACGAGCGGTCGTCTACCTGCTTTAATAGTATGTAATTACATGGTATGTAATA
CATTACGAAATAAAGTGAGGTGGCACGATGGCGCGCGCAGGACTCTATAAGAGTGACATC
CAGAAGGCGCGCGACGCGCTGCTGGCCCAAGGCAAGAAGCCGTCAGTCGACGCGGTGCGA
GTGGCCTTGGGCAACACGGGCTCCAAGACCACGATCCACCGCTACTTGCGTGAACTGGAA
GGAGAGGAAGGCGGCGGTCCGGCGAGGACGGTAGCCGTTAGTGATGCTTTGCAGGACTTG
GTTGCGCGCTTGGCCTCGCGGCTCCAGGAGGAAGCAGAGGCCATCCTCACCCAGGAGCGT
GAGCGCCATCAGGCTGAGCTCCACAGTCGGCAACAGGCGCTTTCCGGTGCCCAAGAGGAG
GCTGCCGCCTTGAGCAGTCGGCTGCAGCGCACCGAAGCAAGCCTGCACCAAGAGCAAGCT
GCTCACGCCCTCCTTCAACAGAATCTAGGTGACAGGATCGCGGAAATCGCCCAGTTGAAC
GAGCGCATCGCTGGCATGACGGTGCGGCTGGCTGATCATGAGGCGCATACGCGTTCTCTG
GAGGACAAGCATGCCCATGCCCGGGAAGCGCTTGAGCACTACCGCACTTCAACCAAAGAG
CAGCGTGAGCAAGAGCTTCGCCGTCACGAGCATCAGGTCCAAGAGCTGCAAGTAGCCTTA
CGTCAGGCCAATGAAGCCTTGGGCGCGAAGAATCAGGAGCTGTTGGTGCTGAACCGCGAC
AATGGTCAATGGCTGGAGCGCCACGGGCGGATTGAGCGTGAGCTTGCCCAGCTACGACAG
GCCCACGAAGGCCAACACAGCGAGGTCGTGGCGTTGCGCCAGACCGCGACGGACTATTTG
GCACTGCAGGAGCGCTGGAAGACTGACGCCAAGACCTTGGATACCATGCGCAACGAGCTA
GCTCAAGTTCAAGACACCCTTGCGCGGGAGCGTGAGCGCCGCGAGAGCGCTGAAGCCGAT
GCGTTGCGTGCCAATGCACGTCTTGAAGCGCTAGAGCCTCTACTGAATCAACTGACGCCA
GCACAAAATGCGGTGAAGAAAACTCGGCGCGGCCATGCGCAAGATGGGGGAGCCGACTGA
CGAGGCTGCTCGTTTGTCTGCTAGCGGCTGGGGTGGCGCTCACCTGTCCAGTACGCCCAT
TCCATAGGGACGACCCAATCTACAAACAGTTTGGCTACTGAGGACTCCGGTGCCAAATGA
TAGGGCTTGAACATGCCTTGCTCGGGCGAACTGGTCATCAGGTAGCGCAGGCGCTTCTGG
ACCTCCTGAAAGATGGCTTCCCGCACATGGGCGCTGTCGTGCACGCCAAGACGCATCGCC
ACCGAGGCACCTTGGCGTACCGCCGCCCAGCAGCAGTAACGCCACCGCGCGATCGGCAAG
CCCCGCGGTCCGGATTGAAAGACGAACCCCACATCACGTGCCCAGCCTGGGTCGAAGTGA
TGTTTGAGCAATTGCTGCTCCAGAAACTGCTCGGTCTCCCAGAGTGCAAGTTCATCCCAC
AGCTCCAGTTTCGCGTCCGCCAAGTCTACATCGTGTGCCATATCGCCGAGTTGGTCTTCC
AGCACCGGGAGCAGGTGCCTGCGCTCGTGAGTAGACCAGGCGAAAGCCCATTGCAGATCT
TCGATGGGCGTGACCTCGGCATCGGGGCGGATCTGCCATCGATCCGCTGGCCAGGGAACT
TGGATCAAGGCCAAGTCTCGCAGCGTGTCCAGCACCAGCAAGGTGGAGCGGCGTGTGGGC
GCCACCGGTAGGCGTCGTAGCTGCGCGGCTAACAGTGCGGCTAGGAAAAGGGTGCCACGA
AGGCCCAACTCCTCGATGCTGGCGACCCCAGATGGCGTCATTGACGAGGTTCCGGGCATG
CGGTTTCCGGGGATGAGGGAGCGGCGTGGCTCCTGGGGGGGGGGGGGGCGGCGCTAACGG
TGTCGCCGGTTGCCTCAAAGCTAAGAATATCTTAGTATGCAAGGCAGGGTACATCCGCCA
TCCTTATGGGGTCTCCATGGCGTGCGCGCGTGACTTTGTCCGTCGACTCAACACCGACCT
TCGCTCGACGCCTCAAACAAGCCCGCCTGCACACGGGTTTGTCGCAGAAGGAGTTGGGCA
TCCGGGCCGGTCTGGATCCTCACGTGGCCAGCCCCCGAATCAACCAGTACGAGCGTGGCA
AGCACGAGCCCATGCTGGAGATTGCTGAGCGGTTGGCCCAAGCGTTGGGGATCCCCGCCG
CCTTCCTTTACACCGACGATGATCTGCTGGCCAAGTTGCTCCTGCGCTGGGGCTCGCTAA
GCAAGCAGCAGAAGCGCGAGTTGGTGAAGCTGATCGAGGCCACGCCCGAGAAGTAAACCG
AACAAGCGCTCGCCCTATGGGCAACTCTTCGCCTCAACCCGCCCTTTGGGCGCTTCTGGA
GGGAGCTGCAGTGTCCGCGGCTAGTGCGACTGACAAGCCGCGACATCTCAGGCTTACTTG
AGATTTTGTTCACGACCGATACACACGCGCCTTGTCTAAAGTGATATACCATGTCGCCCG
TGTCAGCCTCCTCACTTCTACTGCGACTGTTCCTGATCACCATGCTCGTGCTTAACGGCG
CGTGGTCGGCGTTTGCGTCCGTCAGTATGAACCCGGTCATGGAAGAGCAGGCCAGCGAAG
TGGCTGCCGCGGTGCAAGTCGACGAAGACTGCTTCGCCCATCACAGTGCTGAGCATCATC
CCGATGCCACATCGATTGAAAAGGCTGGCACTGGGCATGGCGACCATGCCGGTCCCGACT
GTTGCAAGTCTTCTGCGTGCCGGTGCGCCTGCGTACACGCTTGCGCGAGCGCACTTCCTG
CGCGCCTGCATGTTTCGGTGCAACTGGCCTTGGGCCTGGATGTCATGCCGCTGCCCCTAG
GGCATGCGGCACCTGCCTTGCCTCATCTGATCCGACCACCGATCGGCTAAGCGTCCCTAG
GCGCCGCAATGGCGCCGTTGGTGTGGCTTGCATGCCTGTTTAGGCCAGCCGCCCGCTCTG
TACCACCGCCCGCCGGTGGCAACACGACGCTTGGAGCATTTTCATGTCGCATGATGATTT
TCGTGGTCCACGCGGTGGACCGCTGCTGCCTTCGCGGCGGCGATTTGTCCAAGGCTTGGC
CTTGGGAGGCGCAGTCGCAGGATTAGGTTTCTGGCCCAAAGCCAGTTGGGCGCTCAAGGG
GCCGGGACAACCCAACGTACTATCGGGCACTGAGTTTGACCTGACCATTGGCGAGACGCC
GATGAACTTCACCGGCAAGACCCGCACCGCGATCACGGTCAACGGGTCCGTTCCGGCGCC
GTTGCTGCGGTGGCGGGAAGGCACCACGGTCAACTTGCGCGTCTCTAATGCATTGCCCGC
TAACTCCATCCATGGCGCGGACACCTCCATCCATTGGCACGGCATCATTTTGCCGGCCAA
CATGGACGGCGTGCCGGGTCTGAGCTTTGACGGTATCGGACGTGGTGAGACCTACCACTA
CCGGTTCACCCTGCATCAGGGCGGAACCTACTGGTACCACAGCCACTCAGGGTTCCAGGA
ACAAGCCGGGCTCTATGGCCCGATCGTCATCGACCCATTGGAGCCGGAGCCCTTCAGTTT
CGATCGCGACTACGTCGTGATGCTGAGCGATTGGACAGACCTGGACCCGACGGCCCTGTT
CGATCGTTTGAAGAAGATGCCGGGCCATGACAATTACTACAAGCGCACGGTCGGCGATTT
TGCGCGCGATGTGAAGCGCAACGGCCTGTCGGCCACGTTGGAAGATCGCAAGATGTGGGG
CGTGATGCGGATGACGCCCACGGACCTGTCCGACGTCAACGCCAACACCTACACCTACCT
GATGAACGGCACGACCTCACTGGGCAACTGGACCGGTTTGTTCCGCAGTGGCGAGAAGGT
GCGCCTGCGTTTCATCAATGGCTCTGCCATGACGTACTTCGATGTGCGTATTCCGGGGCT
GAAGATGACCGTGGTGGCGGCAGATGGCTTGTATGTCCATCCGGTTTCCGTCGACGAGTT
CCGCATCGCGGTAGCAGAAACCTTCGATGTGATCGTGGAGCCCTCCGGGCAGGACGCATT
CACCATCTTTGCCCAAGACTCCGGTCGCACCGGCTACATCAGCGGCACGCTCGCTGTGCG
CGAAGGATTACGCGCGCCCGTTCCGTCTGTGGATCCCCGGCCGCTGCTGACGATGGCAGA
CATGGGCATGGATCATGGGTCGATGGATATGTCTGGCGGCAGCAAGGGCATGGAAGGCGG
CTGTGGTGCGGCCATGGGCATGCCTGGCATGACCCCACCTGTCAGCGGTAACGCGACCTC
GGCCCATGCAGGCCATGCGATGCCCGCCGCCGGCGATGGTGCCATGGCAGGCATGCAGCA
CGGGGGCATGCAATCACACCCTGCTAGCGAGACCAACAATCCCCTGTTGGACAACCAAGC
CATGAGCGTGAGTTCGCGCTTGGATGATCCGGGCAATGGCCTGCGCGATAACGGCCGTCA
TGTGCTGACGTATTCCATGCTCAAGAGCACCTTTGAAGACCCTGACGGACGCGACCCCGG
TCGCGAGATCGAGCTGCATCTGACCGGACACATGGAGAAATTCTCCTGGGGCTTCAACGG
TCAGAAGTTTTCCGATGTCGAGCCGCTGCGGCTGAACTACGGCGAGCGTATGCGCATCGT
ATTGGTTAACGACACGATGATGACCCATCCCATCCATTTGCACGGCATGTGGAGTGACGT
GGAGGACGACAACGGCAACTTCATGGTGCGCAAGCACACGGTGGATATGCCGCCAGGTAG
CCGACGCACGTATCGCGTGCGTGCCGATGCGTTGGGCAGCTGGGCGTTCCATTGCCACCT
GCTTTATCACATGGAAGCCGGAATGATGCGCACGGTGAGGGTCGACGAATGAACATCAAT
AGACGCGATACCACCCTGACTGCGCTGACGGCTATCTCGCTGGCCCTGGCCAATGCGGCC
AGCGCCCAATCTATGCAGCACGGCTCCATGCAGATGGAGCAGGGCGCGCAGACCCAGACT
CAGGATCACTCTGCACATCAGGCACCGACATCAAAACCTGCGCCAGCCCAAAAGCCTGCA
ACACCGGCCAAGACGAGCGAAGCGACGATCGATCATGCGGCGATGGGCCACGCCGAGCCG
CAGGCTAACGCAGCCGAGCCTGCCATGCAGGGCATGGACCATTCGCAGATGGGGCACGGC
TCGCCCGCGAGCACACCTGCGGCGCCCACAGCGCAGGCGCAGTCGATGCAGGGCATGGAT
CACAGTCAGATGGCACAGCCCGCTGCAGCCGACACCTCCGGCACGGCCACGCCTGCGATG
CAGGGGATGGACCATTCGCAGATGGGCCATGATTCGCCCGCGCCCGCTACACCAGAAGCG
GGAATGCAATCGATGGAGGGCATGGACCACAGTCAGATGGGACACGGGCCTGCAGCGCCA
ACGCAGCCGCGCACCCCGATTCCCGCGGTGACGGACGCGGATCGCAAGGCGGCCATCGCG
CCGGAACACGCGCATCCGGTGCATGACAACTCGATCAAGAGCTACGTGCTGCTCAATCGC
CTGGAAACCTGGGATGCCGATCCGGGCACCGGGCTGGGCTGGGAGGGCCAGGGCTGGATC
GGTACGGACCTCAATCGCGTCTGGCTCCGCAGTGAAGGCGAACGCACGGATGGTCAGACC
GAGTCGGCTGATCTGGAAGTGCTTTACGGCCGCAGTATCTCCACGTGGTGGGATGTGGTG
GCCGGTGTGCGGCATGACTTCAAGCCTGGGGCATCGCAGAACTTCGCCGCTATCGGTGTG
CAGGGCTTGGCGCCGATGAAGTTCGAAGTGTCCGCCACAGCCTATCTCGGCGAAGGGGGC
CAGACTGCCGCCAATGTCGAGGCCGAGTACGAATTGCTGCTAACCAACCGGCTGATCTTG
CAGCCGCTGGTGGAAGTCACCGCCTATGGCAAGAACGATCCATTGCGCGGGATAGGTTCG
GGTCTGAGTGCCGCTGAGGCGGGGCTACGACTTCGCTATGAGTTCACCCGAAAGTTCGCT
CCCTACATCGGCGTGGTGTACGAGCGCGCGTTTGGCAATACCGCAGACATGCGACGCGAG
CATGGCGAGTCCTTTGAAGACACGCGCTTGGTTATCGGCCTTCGTACCTGGTTCTAAGGG
GAACTGACAATGAAATCCAACAAAAAGATGTGGGTATGGCTCGGTGCCGGCGTGGCATTG
GTTGCGGTGGTCGCAACCGCCACGGTCTCTCTGGGCGTGTACAACGTGGCCGCCGACGAT
CCGCATAGTCGCCCGGTGTATGCGCTACTTGAAACGGCGCGCGAGCGTTCCATTGAGGTG
CGCGCCGCCAAGCTTCAGCTACCCACGAACCTTGATGATCCTGAGCGTATCCGCCAGGGT
GCGGGCAACTACAACGCCATGTGCGTGACCTGCCATCTTTCACCAGACGCGGCGGCCACC
GAGATGAGCAAGGGCCTGTACCCCGCGCCACCGAACCTAAGCAAACAGCCGGTCGCTCCA
GCTGAGGCGTTCTGGGTGATCAAGCACGGCATCAAGGCCAGCGGCATGCCCGCTTGGGGC
GGCAGCATGGACGATGAGTTCATATGGAACATGTCGGCCTTCCTGCAGAAGTTGCCCACG
CTGGACGCGACTGCGTACAAGGAACTTGTCGACAGCAGCGAGGGCCATTCGCATGGCGGC
GGCGAGACGCAAGGCCACCATGACGACGAAAAGGCCGAGGATCACCCTGCCTTATTCGAG
CCGGGCAACAACTCCATGCCGCATGCGCACCCGCCGGGCGTGGACGACGATCACCACGGC
CCGACACCCAGCGACACGGAAGTCGGGTTGGTGAGCCACGGCCATCCCGACGGCAAGGTG
GAGTCGCACCCTGCACCACACACGCCCGTGGCCGATGACGGCCATGCGCACACCCATTGA
TCTCCTTGGAGCCCACGCAATGAACGCAACAGCAATCTCGTTCACCCTCGCACTGGCACT
GGCCGTCGTGTCCCCCGCAATGGCGCAGGCGACACAGCCGCACGCACATCACCCCGCTGC
CGCGGCATCTGCGGACGTCGACGTCCCAGTCACTGCAGAGGCCGCGGTCGCCGTAGCGGA
GCGTTTCAACAGGGCCCTGTCTAGCGGCGATCTGGCCACGGTCGAAGCCCTGCTCGCTGC
CGACGTTCTCATCCTCGAGTCCGGGGGCGCCGAACGCAGCCGCGAGGAATACATGGGCCA
TCACGCAGTCAGCGATGCGGCGTTCCTCAAGGGCGCCCATCGCCAGCTGCTCCATCAGCG
CGCACGAGCCGCTGGCGAGTTCGCGTGGGTCGGAACCGAAAGCGAGTTGCATGCCCAGAA
GGACGGCCAGCCACTGACCGTCCAGAGCGACGAGACGATGGTGCTGAAGGAGACCGCGGA
CGGCTGGCGGATCGTCCACATCCACTGGTCCTCGCGGACCAAGCGCTGAGTCGAGAGATT
GAAATGACTACGCTCACATTGCACCGTCTGACTTTTGTGGTCCTTGCCGTGGCTGGTCTG
GGTGCTTGCACCCAGGATGCTTCATCCGCGCAACCCACAACCTCGCCCTCCGCACAGGTT
GTCGTCCAATCAGCGGACGCGACTCCAGCAGCCCTGCCACGCATGACCGTCCACAAGACC
CCGACCTGCGGGTGCTGCGGTGTCTGGATCGACCACGTGCAGAAGGCGGGATTCACCGTG
GATGCGCACGACATGGATGACCTGGGTCTGGTCAAGGAGCGGTTGGGTGTCCCCTATGCA
AAGGGCTCCTGCCACACGGCCGAGATCGGCGGATACGTCATCGAAGGCCACGTTCCGGCC
GCGGACATCAAGCGTCTCCTCGAAGAAAAGCCGAACGCACGCGGCCTGGTCCTCCCAGGG
ATGCCGCTTGGTTCTCCGGGCATGGAGGTCCCGGAGGGACGCCAGCAGCCGTTCACGGTC
GAGCTGATCCATCGCGACGGAACCACTGAACCGTTCGCACAGCACTGATCCGTCGCAGCA
ACAGGGGACGGTGTTGCGGGCGCGCCGATTCTCGCCCGCGAGGAAGAAGGAGAACTACAT
GACTCACCATTCCGCAGCACACCGGCCCCAGGCCATGAACGAGTGCATCGACAACTGCAC
GCAATGCCATGCGATCTGCCTGGAGACCATCAACTACTGCCTGACCAAAGGAGGTGTTCA
CGCGGCCCCGGAGCACATCGCCCTGTTGGCGACGTGTGCCGATACCTGCGCAACCAGTGC
CGACGCGATGCTGCGCGGTGCCAGCGTTCACGACGTGGTTTGCGGTGCCTGCGCGGAGAT
CTGCCGCCAGTGCGCCGATGCATGCGACGCCATGAACGACCCTGAGATGACGCGCTGCGC
CGAAGTTTGTCGCCGCTGCGCGGAAAGCTGCAGCGCCATGGCAGCGTAATGCGTCGAGGA
TCCCGCCTGAGCCGGTGGGATCCTCGTCTCGCGAAAGCGGAAGTATCAAGAAAATCCGAC
AAATCGTGGTTTCAGTGACAGTCCGACATCTAACGCTTGTCGCATCGAACACAGCGCGGC
CCCTCCCGAACGGGCTCTGCATCACATTCCAATGAGGATTTATCCATATGAAGTCGTCCA
ACGTCATTCGCTCCTTCGCGCTCGTCCTCGCAATCGCGGCCGGGCAGTTTTCGCTGCAGG
TCGCGCACGCCCACGCCGCGCTGCAGCAGTCCACACCGGCGGCAAATGCGGTGGTGGCCT
CGCCAGGCCAGATCGATCTCGTGTTCAACGAGACATTGATTCCGCGGGCGTCGCGTCTCA
AGTTGCTCATGAAGCACGGCAGTTCCACCATGCCGATCGAGAATTTCACGACCGAGATCG
TCAACAACGGCAAGACCCTGCGTGCCAAGTTGCCTGGACCGCTGGCTCCGGGCGTCTATA
CCGTGGAATACCGCGCCGTCGGTGGTGACAACCACCCCATGCCGGGCAGCTTCAGCTTCA
CGGTGCGCTGAGGAGTCGCGAATGTTCGACCTGTCGGCTTATGCACTGAGATTCTTGGAA
TACCTTGTCATCATGGTTCTTTTCGGGGTTCCACTCTTCGGTTGGTACGGGTCGCGTCGA
TCGGCACTCGCCGACGCCTTGGCCGGGTGGTCACTCATGGGCGTTCTATTGGCGGGTGCC
GTAGCCGGTCTCGTGCTCACCGGGCTCGATGTCGTCTTCAAGACCGCGGGCATCATGGGA
ATGCCGCTTGCCGAGGTTGATCGCGCATCGCTTGGCTGGTATCTGCTCGAGACGTCCGGG
GGCCGGGCAGCCATGGCGAGAGGCGCGCTGCTGGTCGCCCTGATGTTCGTGCTCGGATGG
CATCGTCGCCGCGGGAAGGTGGAGACCGCCTTCCCGCTGGGGGCGATGCTGGCGGGCGGC
GCACTCGCTTCGCTGGCATGGAACGGCCACGCCGCCGCTGGCGAGGGCTTGGCAGGCGCG
GTCCGGCTTGCTGCAGGCATCGTCCATCTTCTCGCGGCAGGCGGCTGGATCGCAGCGGTC
CTGATGTTCCTTGCCATGCTGCTGCGCGGCAAAGAGACGAACGGCAGCGGGCGTCTGCGA
TCAACGCATGACTTTCTGCATGGTTTTTCGACGCTGGGAACGATCTTCGTTGGTGCGCTC
ATCGTGTCCGGCATCGCGCACTACGGGGATCTCACCGCGTGGTCGTTTTCGGCCCTGTTC
CAGAGCACCTACGGGAAGTTGCTGCTTTTCAAACTGGCCCTGTTCGCTGGAATGCTGGGT
TTGGGAGCGCTGCACCGATGGACGCTGGTGCCGCGCTTGGAACGAGCGCTGACCAGCGGA
GATCCCGCGCAGGAGGTGCGGGCTTTGCGGCAGAGTGTTACGGCTGAGGCCGCGCTGGCC
ATCTTGATCCTGATTGTTGTTTCAGTGCTCGGGACGCTCAGCCCCGAATAGCTGTGTAAC
CCGCAATGGCACACTGCCTTGGCAGTCCATCCCCACTAAAGCGAGCATCGGCATGAACTC
ACCGTCGTCCCATGACCATCACCATTCTGCAGGCGCAGCCCCTGTCGAGGCTGCGGATGG
ACGGGTCATCACCAATCCCGTCCGCTATACGGACGATGCTCCCCAGCAAGTTGAAGTGAC
CGCCCCAGCAGCGGTGGCCCAACCCAGCGGTACCCACGCCACGGTCTACACCTGCCCGAT
GCATCCGCAGATTCGTCAGCCAGGTCCCGGCACCTGTCCGATCTGCGGCATGGCGCTGGA
GCCGGAGATGCCCTCGCTGGAGGAGGACGACAATCCAGAGTTACGCGATTTCACCCGAAG
GTTCTGGTGGACGTTGCCTTTGACGTTGATCGTCCTGGTCTTGGCCATGCTGGGACACCG
TCTGCCCGGCTTGTCCACGCAGGCGCGCACCTGGATTGAGCTCGTGCTGAGCGCCCCGGT
GGTGCTCTGGGCGGGGTGGCCTTTCTTTGAGCGCTGCCTACAGTCCATCGGCAATCGCAG
CCCCAACATGTGGACGCTGATCGGCATCGGCGTGGCCGCCGCGTTTGGCTACAGCGTGGT
GGCCACCGTGGCACCGGACCTGTTTCCGGACTCTTTCCGCGAGCATGGACGGGTAGGGGT
CTACTTCGAGGCGGCAGCGGTCATCGTCTCGCTCACCCTGCTCGGACAGCTGCTGGAACT
GCGGGCGCGTTCCAAAACCTCGGCGGCCATCAAGTCCCTGCTGGGATTGGCGCCCAAGAC
GGCTCGCCGCGTCAAACCCGATGGGGGCGAAGAGGACGTTGCGCTGGATCACGTGCACGT
GGGTGATCTGCTTCGCGTACGACCGGGCGAGAAGGTGCCGGTCGATGGGGAAGTCATCGA
AGGCCGCGCCAGTGTCGATGAGTCGATGCTGACCGGTGAACCCATTCCGGTGGAGAAGGC
TGTCGGTGATCACGTTATAGGCGCCACGCTCAACGGGACGGGCGCCTTAGTCATCCGGGC
GGACAAAGTCGGATCCGGGACGGTACTGGCGCAGATTGTGCAGTTGGTAGCCCAAGCCCA
GCGCTCCCGCGCGCCGATGCAGCGTATGGCGGACAAGGTGGCGTACTGGTTTGTCCTGGC
CGTGCTGGCCACGGCGGTGCTCACGTTCTTCGGATGGGGTCTGTTTGGACCCGAACCGTC
CTGGACCTTTGCCGTCCTCAATGCCGTATCGGTTCTGATCATTGCTTGCCCGTGTGCCTT
GGGTTTGGCTACCCCCATGTCGATCATGGTCGCCACTGGCCGCGCTGCGCAGGTCGGGGT
CCTGTTCCGCGATGCTCAGGCGATCGAGCAGCTACGTCTGATCGACACGTTGATCGTGGA
CAAGACCGGTACGTTGACCGAGGGGCGTCCAGCCTTTCGCGACACGCTCTCCAACGCCGG
CTTCGACGCCGATCAGATCCTTTGTTTGGCCGGCAGCTTGGAGCAGGGCAGTGAGCACCC
CTTGGCCGAGGCCATCGTGGCTGAAGCCCAGCGACGTGGCTTGAACCTGGTGGCCGCCCA
AGATTTTGATTCGCTCACCGGCCAAGGCGTCCGCGGGCGCGTGTCCGATCAGGATGTCGT
GCTCGGCAACCAAAGCCTGATGGCGTCGGTTGGCGCCGATGTAGCACCTTTGCAAAGCAG
CGCCGAGCGTCTTCGGAAAGAAGGCGCTAGCGTGATGTTCCTGGCGGTCAATGGTCGGTT
GGCCGGCGCCATTGCGGTGGCTGATCCCATCAAAGCCACGACCTTGCCTGCCTTGAACCT
GCTACGTGCCGATGGCCTGCACGTGGTGATGGCCTCCGGTGACGCACAGGCGACGGCCGA
GGCCGTGGGGCGCACGCTGGGCATCGAGGATGTGCGTGGTGGCGTCAAGCCGCAGGACAA
GGCCGACCTGGTCCAGCAACTCAAAGCCCAGGGTCGTCGCGTGGCCATGGCTGGCGATGG
CATCAACGATGCGCCGGCCCTGGCGGCAGCCGATGTGGGCATCGCGATGGGGACGGGCAC
GGATGTGGCCATGTCCAGCGCCCAGCTCACCCTGGTCAAGGGTGATTTGAGGCGCATCGT
GCAAGCCCGTGCCATCTCGTCTTTGACGGTGGCCAATATGAAGCAGAACCTGGGCTTCGC
CTTCGTCTACAACGCCATCGGCGTGCCTATCGCCGCCGGCTTGCTGTATCCCAGCTTCGG
CCTTTTGCTCAGTCCGATGATGGCGGCCCTGGCCATGAGCCTGAGCTCGGTTTCGGTGGT
CACCAATGCCCTGCGTTTGTCCGGCTCCACCGTTGTTGCCACCCCCCACCCTGACCGCGC
CGATGAGCCTGCGCGCGGCCATTCCTGTCACTGATGGCTCATATCCCACAAGGAGTACTG
CAATGAAGCGTTATGCCTCCCTCTCGATGATGGCCTTGTTCCTGATGGCGGGCGCGGCCT
TCGCCGGCGGCCAGACCACCACGCCCACCACCGACCACGGTCAGCACAAGCCGGCGGCGG
CCGATGCCGATTTCACCAAGCTCGATGCCAACAAGGACGGCTCGCTGTCCAAGGAAGAAC
TGGCCAAGCACAAGCTGGCGCCGCACTTTGGCATGCTCGATAGCAACAAAGATGGCAAGC
TGAGCCCGCAGGAATTCGCTGCCGGCAAGGGTATGTAAGTGTTCTCAGCCCGGGAGCTCT
TCCAACAGTTCCCGGGTTCTTCCGCCGTTCTGCCATTCCCACGGAGATTGTTATGTCCTC
TTCGCACGGTACGCACGAAAACGCGCAAGACCCGCAGTCCCAGCACGCAAAACCGCACGC
CTCACACCAACCTGCCCACCAGGCACAACAAGGGCATCAAGGCCATTACGGCCGCCTGTT
GTTGATGATGGGCCTGTCTTTCGTGGCCATGTACGCATTGATGTACGCAATGGTCGATCA
GTGGGCTAACGTCTATACCAACGTGAACCAGTTCTACATGGCGGGCCTGATGGCCGCTCC
CATGCTGCTGATCGAGCTGTGGCTAATGTCCAGCATGTACCCCGATCGCCGACGCAATCT
GATTCTGGCTGGTCTGACGGTGGCGTTCATGCTGTTCTGCTGGTGGGGCATTCGCACTCA
AGCAGCGGTCACTGACAAGCAGTTCATCCGTTCGATGATTCCCCACCACGCTGGCGCCAT
CCTGATGTGTGAGGAGAATCGTCTGAAGGATCCTGAGTTGGTGAAGCTCTGCCAGGACAT
TATTACCTCGCAGACACAGGAGATCGCGCAAATGAAGCAGTTGCTGGCTGAGCGTTCCCA
TTAGCTCACTGCCTTTTGCCAGCCGATATCACTTCACTGAGCCTGCGCACTGACCATTCG
GTGGATCAAACGCGCGGCCACACGTGCGGTGGCTTGATCCGGATCCAGGGGCGGACACAG
TTCCGCCACGTCGACCACACGTACCTTGCCCGAGGCCATGACCAGATCCAGCAGGGCTTC
CAGGACCTCCAGACTCACCCCGCGTGGGTTGGGGGCGCTCACGCCCGGGGCCACCACCAT
TGAGTACGCCGGCAAGATCACCAGCGGCTTGGGTAGCTACACCCAGTGGCGTGGCTTGGG
CTCACTGCGTATGGGCAAGAACCGTTGGACCGGCGTCTATTCGGCGCAGTACATCGGCAG
CGCGGACGACATCATCGCCGTGCCCGACACGATCGGCTCGCATGTGTCCAGCGTGGTGTA
CCACAGCCTGCAACTGAGCTACGGCATCAAGAAGAAATGGGATATCTCCGCCGGCGTTGA
AAAAGTGCTCGATAAGAAGGCGCCGTTCGTGAAGAACAACCCCAACACCGACACCGACAC
CATGACGTACGACTTGCTGGGTCGTCGCTGGAACGTCCGCTTTGGTTACCACTGGTAAGC
CACGATCACGAGGAGCTACACATCATGAGAAACACGCAACTATCCGCCACACTACTGCTG
TTCGCTGTGGCCGGCAGTGCCGGTGCGCACGACCTGTTTGTCGCTTTCTCCAAGCCTGGC
ACCGCAGCGGGCGAGGCGAACACAGCGTTGGTGAACAATGGCACCTTCGATGAAAGTGCA
GGTGCAGTCACCCGAGCCCGTCTACAGGACGTTTCGCTGAGTCAGGGCGGCGCTAAGGCT
GCACCGGACTTGGCCAGTTGGAAAGAGGTCGGCAAGCAGAGCCAGCTCACCGTGCATCCG
GCGGGCGAGGGCACCTATCTGCTGGGGGTCTCGACGATGGCCTCCACCAGCACGCGTACG
GCCAGCGAGTTCGGCAAGTACCTGGAGTTGGAAGACTTGCCCGATACCCTGGCCACCTAT
GATGCGAGCAAGTTTCCCAAAGGGGTCACCTATAGCTATACCAAGCATGCTCGTACCATT
GGACAGGTGGGCACAAAACTGACCGACGATTTCGCTGCCTCGCTGGGCTATCCGCTGGAG
ATCCGCTTGGCCCGCAATCCTGGAAGCGTGAAGGTCGGCAAACAGCTGTCGTTCCAGGTG
CTGCAGCAGGGCACGCCAGTGCCCAACCTACGCGTGTACGTCGGTCATCGTGCTGACGCA
CCGGTCAAGGGTGGGCACGGTAGCGCTACGCTCCTGCGCACCGATGCCCAAGGCCAAGCC
AGTTTCCAGGTGACCACCGCCAAGACCTGGTACATCCACACCAATCACATGGTGCCCTCT
ACACAAAAGGGTTTGGATTTTGTGTCGGATCGGGCGTCGCTGAGCTTTGAGATTTCCCCG
CACGCCGGGCACTCATAAGTAAGCATGTAGGCGGTACTCTCCCCTTTGACGCCAGTCATG
ACTTCTTCCATGACTGGCGTCTTTTTGTGGGGACTTACCTCAAGTGCTCAGTCTGTCTCT
CATTGGTCGCCCCGCGCCGCGCGCAATCCACGTCGCCGCACTAGATAGAACGCTGCGGGA
ATCACCACCATAGAGAGCACCGGTGCGGTGAGCATGCCACCCAGCATCGGCGCGGCGATA
CGTTGCATGACCTCCGAGCCGGCACCGGCACCGACGAAAAGCGGAAACAACCCGGCCAGG
ATGACGGCTACCGTCATCGCCTTCGGGCGCACCCGTTGCACGGCGCCTTCGTAGATAGCC
TCTTGCAGGGTAGACACATCTTCCGGCGCACCGCTGGCCAAGCGCTGCTCCCAGGCATGA
CGCAGGTACAGCAGCATGATGACGCCGAACTCAGCCGCAACGCCGCCCAGGGCGATGAAT
CCGATCATGCTGGCCACCGAAATCGCATGGCCCAGCCCCCAGATCAACCAGAAACCGCCC
ACCAACGCCAAGGGCAAGCTGAGCAGGATGATGGATACATCGCTAAGCCGGCGAAACACC
ATCCAGATGACCAGGAAGATGATCGCCAACGCCGCGGGCACCACCCATTGCAGGCGTGCC
AAAGCCCGTTGCAGATACTCGTACTGCCCCGACCACGCCAGACCATAGCCGGCAGGCAAA
CTCACCTGGGTCTGCACCGCGGCTTGCAGGTCCTGGACCACCGATCCCAAGTCGCGATCG
GCCACATCCACGTAGATGTAGCCCACCAACCGGCCGTTATCGCTCTTGAGCATCGGCGGG
CCTGGGCTGATTGACAGCTCCGCCACCTGGCTCAAGGTCAGTTGCACACCGCCTGGCGCG
ATCAGCGGCAGATCCTGCAAGGCCTGCAACGAGTCACGCTGGCCACGGGGGTAGCGCAAG
ACGATGGGATAGCGTTCGCGCCCCTCGATCGTTTCCCCGATTGGATCACCGCCAACGACC
GTGGCAATCAGTTGCTGGAGTTGGCCTTGAGTGAATCCGTAACGTGCAGCGATTTCCGGG
CGCACCTGTACATCGACATAGCGCCCACCCGTGACGCGTTCGGCCAGTGCCGAACTCACG
CCGGGCACAGTCTTGGCCACCTGCTCGATCTGCTGGCTCAGGCGCTCGATCTGCTCCACA
TCGGGTCCGGAGACCTTGATCCCAATCGGGCTCTTGATGCCGGTGGCCAACATATCGATG
CGATTGCGAATGGGCGGGACCCATAGGTTGGTCAGACCGGGAATCTTGACCGCTGCGTCC
AACTCCTGGCGTAGCTTCTGGGGGGTCATGCCCGGGCGCCATTGATCCCGCGGCTTGAAG
GTCACGGTGGTCTCAAACATTTCGATCGGTGCCGGATCGGTCGCACTTTCGGCACGGCCC
GCCTTGCCGAACACGTGCTCAACCTCCGGTACGGTCTTGATCATCCGGCCCGAGAGCTGG
AGCAACTGACGGGCCTTGTCGGCGGACAGGCCGGGCAGGGCCGTGGGCATGTACAACAGG
CTGCCTTCTTCCAAGGGCGGCATGAACTCACTGCCCAACCGGCTAAAGGGGATCAAGGTG
AGCACTAGCAGCAGGCCGCTGAGCAGCAAGGTGACACCGGGATGTTTGAGGACCCACAGC
AGGATGGGCCGATAGCCAGCGATCAGGATGCGATTGATGGGGTTCTGCTGTTCCGGGCGG
ATGCGGCCGCGGATCAGGTAGCCCATCAAGACGGGGATCAAGGTCACCGACAACCCTGCT
GCGGCGGCCATCGCGTAGGTCTTGGTGTAGGCCAGAGGCGAGAACAATCGCCCTTCCTGC
GCCTGCAGGGCAAAAACCGGCACGAAAGACAGGGTGATGACCAGCAAGCTGGCGAACAGG
GCCGGTCCGACCTCGGCCGCCGAGCGGGCCATCAGCTGCCAGCGCTCCTCACCCTGAGGT
TCCCGGCCGTGCGCCTCCCGCCAGTGCTCCAGATGCTTGTGTGCATTTTCGATCATCACC
ACCGCTGCATCGACCATCGCACCAATGGCGATGGCGATGCCGCCTAATGACAGCAAGTTG
GCGGAGATCCCCTGGGCGTGCATCACGATGAAGGCCGCCAGGATACCCAAAGGCAGGGTG
ATGACGGCCACCAACGCCGAGCGTAGGTGCCACAGGAACAGCAGGCATACCAGCGCTACG
ACCAGAAACTCTTCGCCAAGCTTGTGGGTGAGGTTGCGTACCGCATCCTGGATCAGCTCG
GAGCGGTCGTACACCGGCACCACTTCCACGCCCTCGGGCAAGCTGGATTGCAACGCCTGC
AGTCGCGCTTTGACGTTCCGAATGGCCCCCAAGGCATCCTTGCCGGTCCGCAGGACGATC
ACGCCGCCGGCCACCTCACCTTGACCATCCAACTCTGCGATACCACGACGGAAGACCGGC
CCGCGACTGATCGTGGCCACCTCGCCGAGCAGGACGGGGATGCCGTCGTTGCCGGTTACC
GGCACCTGTTCGAACGCCTCCTGTGTGCGCAGGTAGCCTTCGCTGCGCACCATCAGTTCG
GCTTCGCCTTGTTCGATCACCGAGCCCCCGGTAGCGCCGTTGGCCGCATCCACCGCCTCG
ATGAGCTCGGCCACCGTCAGTCCACGGGCCGCCAACGCCTGCGGATCGGGCTGGATCTGC
CAGGCGCGCACCGCACCGCCCACACTGGCTACTTCAGCCACGTCCGGCACGGTTTTTAGC
TCATAACGAAGAAACCAGTCCTGCAACGCACGCAGCTGCCCCACATCACGTTGACCTGTC
CGATCCACCAAGGCGTACTGGTAGATCCAGCCCAGTCCTGTCGCATCAGGACCCAGCGCC
GGATTCACATTCGGCGGAAGTCGATCGCGTACCTGGCTCAAGTACTCGAGCACTCGAGAG
CGCGCCCAGTAAAGATCAGTGGCATCGTCAAACAGGATGTAGACGAATGAATCACCGAAG
AAGGAGAAGCCGCGTACCGCCTTCACGCCCGGCACGGACAACATCGTGGTGGCCAACGGG
TAGGTGACCTGGTCTTCGATGATGCGCGGGGTTTGCCCCGCCCATTGCGTGCGGATGATG
ACCTGGGTATCGGACAGGTCCGGCAGCGCATCCAGCGGCGTGTTCTTTACCGACCAGATA
CCGACCACCGCCAGCAGCGCGGCGGCAACCAGCACCAGCACGCGATTGGCGATGCAAGCA
TGGATCAGGCGCGCGATCATGGTGTGCCCTCCATCGCTTCGGACATGACCTCGCTTGCCT
GGCAATCAGCGGCTGCGGCGGGGCCGAACTTGGGTACCAACTGCATATCCATGAACGGTG
ACTTGCCCGGCTTGTCGAAATGCTTCTCCGGCACCATCGGGTCATACCAGTACTGCACCG
GGCAGCGCGGCGGCGTAGAGGTGGAGGTGTCTGGCGCGACAGGCGCCGGCTGTCTGGACG
GTGACGGCACGACAGTGCGTGGTTCGTGCCCGGCGTCATGGCGCTCGTGCACACCTGATG
CGCTGGCAGGGCGTGTCGGTTGTGCAGCACCCAGGCGCTCCAACGCACCGGAGAGACTGG
CTTCGGAGTCGAGCAAGAACTGACCCGAGACGACCACGCGTTCACCACCGGCCAAGCCTG
CCACGATTTGCGTGCGCCCTTGCACGCTACGTCCCACACTCACCCGCACTGGCCGGAAGC
TCCCGTCCGGATCCTGCACGATGACCCGGCTGTCCCGCCCGGTGGCGATCAGCGCCTCCG
TGGGAACGACTGGCAAGGCCTGCTCGGCGTCGGGCTGCACCAGAACCTCGGCGAACATGC
CCGGCACCAGCCGACGCTGCGGGTTGCGCAGCACAATTCGCGCCCGCTGCGTGCGACTAG
CCATGTCGACCTGGGGAAGCAACGCCTGGATCTGTCCGGCAAAGCGCTCTGCCGGCCAGG
CACTGACCGTGGCCTGCACTGAGGTCCCCGGCCGCAAGGTGCCCAGCGCTGCCTGGGGTA
CCGAGGCCTCCAGCCACAACGTGTCCAGCCCATTGATCTTGAACAGTGGCGTACCGGGCA
TCACCGTCTGTCCCTCGCGTGCCAGGATCTCGGTCACGACACCACTGTGATCTGCGCTAA
GCACGACGCCACTTCTGGCCGAGGCGCCAGAAGGAACACCCAACGAACGCAACCGTTGTT
GCGCCGCACCCTGCAGCTCACGCGCGCCCGCGGACTGAGCTTGGCTCAGGGCATGTGCTT
CGGCGATGGCCGCGTTCCATGCCGGGGCCTGCACGGTGGCCAGCGTTTGACCACGACGAA
CCTCGGTAAACGGCGCCTTTACCTGCACGTGGGTGATCAAGCCTTCCATGCGCGCACTGA
TCACGCTTTCCTGGGTCAGATCCCACGTCAGTGTGCCCGGCACGCGTACGGCAGTCCCTA
GTAACTCTACCGTCACTTCCTGAGTGCGTATGCCCACGTTCTGCTGCAGGCGCGGATCGA
TCTGCGTTCCGCCCCCTATGGCCTCATCTGCGTATTTGGGCAGCAACTCCATATCCATGA
ACGGAGATTTGCCCGGCTTGTCGAATCGCTGCTCCGGCGCCATGGGGTCGTACCAGTACA
GCACCTTGCGTGCTTGATCTGCGACGCTCGTGCCGGGGGGCGGGGTGGTATCAGAGGTTC
GAGTCATCCAGGCGTAGCCGCCGGCAAAGCCGAGCGCCAGCAACCCGAGGGCCACGGCGA
GCTGTGTGAGACGCGTCTTGGTCGGGCTCATGGCGTGTTCTCCTCATGGGGTAGCAGATA
GGCCAGTGCCGCCCAGGCACGGCCCTGTTCGCCCAGCAGACGGGCGTTCTCCAGGTGCAA
TTCGATCTCATCGCGCCGCGCTTCCAGCCACGGCTGCAGGTCGGCACCGGCGCCGTAGGC
GGCCAACGCCGTGCGTGCACGATCGCGCGCCAAAGGCAGGCTCTGCGTGTTCTGGCGCTC
CAACTGGCCGGTTAACCCGCGCCATCGCGCTATCGCGCGTTGCACCGACTCGGCTTGGAT
GCGCCGGGCCTCATCGCGCTCTGCGGACACCGCCTCCAGCTCGGCCCGCCGTGCCGCGAT
GCCTCGTGCTTGGCGGTTCTTCTGGAACAGCGGCAGGCCCACACCCACTTCCACCATGAG
CATGTCGCTGCGCGCCATGCCGTCGGGTGCGCGCTCGCGACGTCCGTAGGTGAGCTCCAC
ACTCCAATCCGGGCGGGTTTCGGCCACGGCCGCATCCACCTGGGCCTGGGCTAAGCTCTC
GCGTGCCTCCCAGCCCAGTAGTGGCGTGTGTTGGTCCAGTTTGGCCAGCAGTTGGGTGGG
CTCCAATGGCAACTGCGAAAAATCCGGTGCCGCACCACTGGCCAAGATCGCCTCTGGTGC
AATACCCAACCACCGCGCCAGGCCGGCCTGCGCGGCGGCGTGCTCCGCATGTACCTGCTC
CAGGCGATTGTCCAACTGCAGTAGGGCGGCCTGGGCGGCAAGCACATCACTGGCCCCGGC
CGTGCCGCCTGCCAAGCGAGCACGCGCCGCACGCTCGGCTATACGGGCCGGCTCGCGCAG
ACCTTCCAACGCATCTACGGCTTGCTGCGTACTCCACAGCTCGATCCAGGCCAGCGCGGC
CGCTTGGGCCACCATCTGCTGTTCGGCCATCGACAGTGAGCGCGCTTGCGCCAGCGTCGC
TTGCGCCAACGCGTGCTCGGCACGTCGTTTCGCACGCGCAGGAAACTCCTGCATCAGACC
GATTTGCTGGGTGGTCATCTCATCGGCCCGCAAGCTGAAGGCATCGGGTCCGCTGACGGG
CCAGTTCGCCAGCCCCACGATCAAACGTGGGTCGGGAAGCGCGCCAGCACGCGCGGCTTC
TTCGGTACTGGCATCGATCTGCGATCGGCGCACCTGCAGGGTTGGGGCGTTAGCAAGCGC
CCGTTGTAGGGCTTCTGTGTAGCTGATCGGGATAGCGGGCGATGCCGCCAGCACAGGACC
ACTGAGCGCCAGGGCAAACACGAACCCACACGCCATCTTGCGCCTTGCACGCAAGAAGAA
AGACATCTCCATAAGACCTCCGGGAAACGACAACGAGCGCGCTGCAACGCATGCAGCACG
AGCACGGGTCAATCCAGGAGGGGGCTTAAATCAGCAGGCTACAGAAGCGCTGCAGGGGAG
GCGGATCGGACACGCACACCGGAACATCCCGATAGAACTGCGCGTGTACCGGTGGCAACA
GAGCCTGCACCAGCGCGAAGGCGGCCAGCGCGGGCTGGTAAGGCACTTGAGGGGCCTTCG
CATCGGCCGTGGCGATGTGATCGCGCTGGCAATGCTGGTCGCACAACGCCGGAGCATCGG
GATCCGGCGTGGACATCTCTTTGCAACCGACCATCAGGGTCGCTTGTCCAGCTTCCACCG
ATTCCAGCGGACAGGCGTAAGCCACCAGCGCGAGTTGCTGCAGCAGCAGCGCCCACAGTC
CCAGCCATGCCAGTCGGGCACGAGAACGGGGTCGCCGCCATCGCCTCAGCAGCCTCACCA
TGACAGCTCCCGCACGCCCGAAGCAGCGCCTGCGGACGCTGGGCAGATCAGGGCAGGGGA
CGTGCGAGCTCTCATGATGGCCAGTCTAGCCCTCTTGGGGCCGACTGTCATTGATCAGGA
TCAAGCCCTCGCGCGGACTCAGCGGTGGCATCCGCCGCAGCAGGAGGATGCGACGGCCGG
GGCGGCCGGCGTACCAGCCTCAGAAGGGAGCACCGCAGCGATCACATAGCCTTGCCGCTG
GATAGCCTCAACCGCCTGTTCTACGGCAAGCAGGCCCTCGATCTTGACCACGCCACTGCC
CAGATCGACGTCCACCTGGGCGTGGGGGTCAAGGGCCTGAATGGCTTGGGTGACCGTTCG
GACACAGTGACCACAGGTGGCACACTAAGAGTGTTTGCGATGAACAACAAGCTCTGACCG
ATCAGGTGCGCAGTTGGGAACTCAAGGGCGAGCTGGATGTGGAGCCAGAAATCGAGGGCG
TCTTAGGTGCGGATCCAGGAATCAAGGGCATCTTTGGGGGAGATCTGGAAATCGCGGGCG
TCCTTGTGGGGAAGTACGGGCGGACAGCTGTGGGATCTGGGGCGTTTCCGTTGTGGCAGT
CATGACCTTCATGCGTGAACTAGCACCCAGCTTGGAAGCCGAAACCGCCCACGGACCGGT
ACCATGCGGAGCTTAATAATTTCGCATAATGTATATTATGTTCTGCGCATCTGGGCCAGA
CTGGCACGGAGCTTGCCTCGACCCTCGGCCCTGCTGTGGCATGGAGCCTGATTGTGCGTG
ATCGCAACCTAACCGGCCCTTGGGCCGGTTTTTCGTTTAAGGCCGGTCGACTGGTCACAC
CCGAAGGCCGTGAGCTGGAACCGCAGGATCTGGCTTGGCTCTCTCTGCTGGCAGCACAGG
CGCAGGAATGGCGTCGGATGATGGAGATTGCCCGAGGCGGCCAGAAACGGCCGTTCGGGC
GTGCCGGTATCGTTGACCTGGCCGAGGTCGCCCATCGTCGCGCAAAGCGGTCTTCAGGGG
TGATGGCTGGTCCTGACGCCGATCCTGTGGCGGGTGTCCTGCCAGTACCGGGGCCGAGGC
CTCACCAGCGCGTGTGAGGCGCTTCCGTAGGGGCGCTGCCCCTACACCCCTTAGAATGGC
TGCCGGATTGCTTGGGGGTGCCATAGATGGCGAGTTCGACGGGATTGGTATGGAAAGTGG
CGCTCGGCGTGTTCTTGGGCGGCAGCGCATTGCTCTTGGCAACGTGCGGTGTCCTGGGGG
TTGCCGGACACGCAGCGATGAAACAACAAGAGCGTGCCGGTGAGGCCCTCGCGCGTCAGA
TGTATCCGGAAGTCCCCATGGCCGAAGTGCGCAACAAGCGCGAGGCCGCAGAACGAGAAG
CAAAGCCCAAGGAACTTGCGCCGGGTCATCGCTGCATCAACGGGCAGACGTTCCGGCGCG
TGGAAAATGGATGGGTGCAGGTTTCTTCATCCTGCACCCCGTGACGCATCACGAAAATCA
GAAGCTGGCCGGGTAAGGCGGCGTCTCAGGGAACGTGCCCATCGGGCGTTTCCCGACCTC
AACGAGCGAGTGAGGCGAAGGCTCATGGGAACCAGTTGGCCCGGACTGAGCGATGGCTCG
GGCAGGTTCATCCCGCGCCGGTTCGGTCTCCTGTCGCGGCGCTCGATACGGGTTGTAGGC
CGGTCCATCGCGTGCGATCGCCACGCATACCGGTATCGAAATCTTTGCCTTGGTGCCCTG
CTCCGTTACGCACGTGCAGGTGGTGTCTTGCTCAGTGGTGCCGGAGGCCATGCAGTACAG
CTCGGGCTGCGATTGCACGGTGCGGTCATCAAAGGCGGGGGCGGACCACGGCTGAAACTC
GACCCGTGGCTTGTGCTTCTCCACGTACTCTTCGCGGGTGAGGGGCCGGGCCGCCGCCAT
GCCCGCGCCCAAGGGCGCCAGGGCACTGACGGCCGGCAAAGCCCCGGCCCCCTGCTCTTC
CTTCTTGCTGGTTTCGGGCAAGGGTTTGACGATGAAGAGCCAGACCAGCCACACGCCGAA
TATCAGGGCCACAGTCATCGACAGGCCCTGCCAAACGCGCTTGGGCACCTTGAACTTGTG
GCTTGCCGTATGCAGCGTGGCGCTGCGATAGCGCTCATAGAGCGCCTTCGGGTAGGCCCA
TATCTCTTCTTCAGCCTTATCGCGCACCCGCTCATCGTAGGGATCGGCCTGCACGCGGGA
CCACGTGAGGACACCAGCTCGCTGCATGCCAAACGTACGATTCATGTGGGTATGCGAGCC
AATTAGGCTGCGCACCTGGTGATGAATCTTGCTCGGCCACTGAGTGACGAACACCAGATC
GAAACCGCGATGCCGGTGCGTGGACATCGAGCGAATGCGTGGGTCTTCCGATTCACCCGG
CTTGCCGGTGGACGGGAACAGCCTGCCATAGCGCTCCAGCCCCTGAGTATTGCCATCGGA
ATGGGCTTCGTCGTACAGCACGAATGAACCATCAGGAAGCTGGGTCCAGTCATTGTGTTC
TGGCAGCTTTTCGAGCCATGGGAATGCGCTCGGGTTCTCTTCGGCCGTAGCCCCGGCGAT
ATTGGTAAAGAAGCGCCGCGGCGGTGCGCTGCCGTCCTTCACCTGCTGCTGGTTCTGCTC
GTAGAACTCCTGCGCCATCGACATGGCGCGCAGTGTTTTGCCATTGCCGGGTTGCCCGGA
AATCAGATACATCATTTGGACGCTGCCTTCTGTACGGCGACCTTGCCTGCGTCGATCACG
ACCCGCGTAACGATGGCAGAGCCGATGAGGGTGATTGCCTCCCCTGCCCCGGCCATCAGC
ATGACGTTAGCCAGATCGGCGGCAATGCCAGACCATTTCTGAGTGATGAGATTGAGGGCG
CCTTTGACCAGTGGCAGCAGCGCTGCACCAGTAGCGAGGCCAAGCCCCGCGCCAGTGAGG
ACGCGGGCCAGAGAGTTGCCCAGGAGTTGAACGAGGAACGCGGCTAACCAAGGCATTATT
TGCGCACTCCCGAAACGATGTAGGCCGCTGCGATACCTGCACAGGCGATCACAAGGCCCC
TGATCATCAGTGCGAAATCGCAGAGCGGTTTGAACTCGAAATTGATGCTGGTAGCAAAGC
CGCCCACTGCCACTGACACAACTTTCGCCGAGGGGCAGGAGCCGTTGCCTAGGCCGCTAG
ACCACTGGCCGAGGTAGCTGCTTGGGATCGGTGGATCCATGTAGGGCATCGGCACGTCGC
CGGGATACGTAGGATTCTCAGGAAGGCTGGGATTCTCACCATCGCCATCGCCATCGCCAT
CACCATCACCATCGCCATCACCGCTACCACCGCCATCGCCATCGCCACCGCCGTCACCAC
CACCGTCACCGCCTCCATCGCCATCACCGCCACCATCCCCGCCGCCATCGCCATCACCTC
CACCCGTCTCCCCACCAGTGCCGCCACCATCATCGCCACCGCCGTCGCCAGCGGGCTTAG
GCTCAGGCGCGTCAGATTCCGTGCAGGTACCCCCGGTGGGCGTGTAGCTGAAACCGGCCA
CACCAGCCGGATCGAGTGAGCTGGAGTACATGCAACCCTTATGGCAAGCATTAACCGACG
CAGCAGTGCTTCCGCCCTCCCAACCAAGCTCTTCAGGGCGTGCGCTGCATTTGACCTTGA
AACTACGGTATTTTGACGATGATCGGCCAATGGGATTTGTACAGTAACTGACATAGCCCA
CGTAACTCTCTGACCCATCAGCCTCTACGTGTGCGCACCAGCGGAGCCCTGGCTTCAGAT
TAGATATGCCAACCTGTTCTTGGGCCGCGGCCCATGCAGCGCTATAAGCGGCGCCCTCAT
CAGGACAAGAATCTGAAACAACGGAAGCGCTAGGGGAGCAGCTTGTTGACTGCGCCAACG
CAGTGAAGCTGTAGAGCATCCCGATTAGAAGTGCCAAAACGATGCGCATCGATCAGTCGC
CGAATGCGATGTAGAGCGCGGCACTGCCGACGCAGAGAACGAATAGACCGAGCATCACCA
ATCCCCCATAGAAAGGGGCCGGATTGCCCGGCCCCGGTGTTACTGCGATCAACCGAAGAT
CGCGCCCTTGATCCACTTGAAGCCGACCGAGATTGCGGCCGGTGCCAGCTTGGCCGCGCC
GATCAGGCCGATGGTTGCCGAGAGACCGGCCAGAATCTCGAGGGCCTCAGATGCACTCAA
CATGTTGTTTCCCCTTGCTAGGTAGTTAAGAACGGATGGTTCTGCCTAGTTGCTTGTATG
CCCAGGCCACGGCGAAACACACTGCGACCATGGACAATAGCCCCGACACTTCGGCAGTGG
AAAGTGCGGGAATATCGGTGCGCGGCACGAATCCAGCCTGCTCACAGGTGCCGGTCTGTT
CGTTGAATTGCAGGCACTCGTAGACGTACCGCGCCATGACTTAGGCCTGCGCCGCCGGGC
GCGGTGCAGCCTTCTGCAGCGGGCGCAGCACGGTGAACTTGCTCAGGGTTGCAACGCCCT
TATTGACCTGCAGCATGGCCGGAACATCCAGCTCGTATTCGCCCGCCTGATAGCCGGGCT
GGCCCTTGTCCAGGCGCACGTCGAACGGATATGCAAAGCCATCCGCTTCCAGCTTGCCGC
GCTGCTTGCGGGTGGTGAACTCGACGTTCTCGTTGCGGTCGTTGGTGAAGCTGCCGCCAC
GCTCGTTGATCTGCGAATCCAGTACGGTGACCTTAATCATTTCGTTACCCCTTGGAGGTT
GGTTGTACGGCCGCGATTTCGGGCCAGTGCGCTGCTGTGTCACCTGTGACCCACTTCGGC
AGCGATGGCGAAGTGCAGGAATCGATTACCGCCCGCAGTGACTGATCGTCCGGGCAGTTC
TTGGAAATGAAATTCAGTGCCGCGCCGTACTGGCGGCGGATGTGGCGACGAACGCTCTTC
CACGTCGCCTCAACGGCGGCTTTCGTGATCTCAATGCGTGTGGCAACGCAGCGCAGGAAG
CACAGAACTGGATACGCGCCGAGCAGGTAAGAGGCCGGGTCGCGCAGAATGTCGAGCGGC
AGTTCCTTGCGGTTAGATGCGCGGAACTGGGCCTCATAGCGAACCCATGGTGACAACTTG
TCGCCCTGCTCCCTGCCCTTCTCGTAGACGCGCAGCTGCTTTTCCGACTTCTTGCCGCCC
ACGTAGAGGGTCTTGCCGTCACCGCTGTCGTAGTCGTGAACCAGCTGTGCCTTGGGGCGC
TGACCACGGTTGTCGAACTCGCCCTGGGCGTACCACTTCTGTGCCAGACGCAAGGGGTAG
TTGCCCACAAGATCATCGGCGCACACGTCAACACGGGTGATTCTGCCGCCGCAGCTTTCG
AGCTTCGCTCGAAGCTCCAGCCACCGCTGCGCATGGCCGCAGCGCGCTGCTGCTACTGCC
CTACATCCATCGCCGGTCAACTCAATTCGGGCGGTATAGGTGCCATCAGCACGACGGCAG
TTCTCGCCGCCAAGTTCGATCATTCCAACGAACTTCTTTTCAGCGTTGAGGATCTTGATG
CGCCACAGGTAGAACCGCCCTCCCCCGGCTGCTTCGTCCAGTTCCAGCCCCAGCCCGGCG
AAGAACCAACAGAAGATCTGCAGGGCGACTACGCGGGCGTTGTCGGCGCTGAAATCGACC
CACTGCCGAATCTCTTCGTATGAGTCGCCCTCACGGAATGCCAGCTCGTTCAACACCGCG
AGCATGTCTACAGAGGCGGAGAACCAGTCAATGCCGACCGTCAGGGTTCCCTCGGGGTTC
CTGAATTCACTGACTCCCCTGTTAGACGAGGGGAGTCCCGACGCGACCAGCACCGCGCGA
TCACCGGCCACAGAGCGACTCCTGCTGTTCGGCGAGGCGTGCAGCGCCCAGCAGATCGCC
GCGCTTGGTAGCGGCAATCTCGGCCTTTGCGATTGCGATGACCTGGGCTTCGCGGGACTG
CTGCGAGGCGGTGTAATCACGCCGGTCGAGCAACCACGAAACGAGCTTTGCGCAGCCAAT
GGACACGGCCACGATAGCCGCCAGCAGCACGAAGGTAATGAGCGGATCGATCATCCCTGT
TCCCCTGCCCCAAGCCCCAAGGCAACCCGCCAGCGGCCTTGGGGTGCCGGTGGCGGGGTG
TTTAGCCACGCCAAACACGGAGGCATGTATAGTCCTGCCATACACCCCTGTCAAGGATTG
CTAACCATGGATACCGCCAACGATCTGCTTGACAAAGTGAAGGCCGCTTGCAACTTCCCG
TCCGACAACGTTTTGGCGCAGAAGATCGGGCTTACGCGAGCGATGGTCAGTTCGTGGCGA
CATGGCCGCCATCCGATCCCGGATGAGCGAATTGCGCAGATGTGTGCGCTGGCAAAGCTC
GATGGGCCCACGTGGATTGCCATGCTCCACGCGGAACGCGCGCAGACTGCGACCGAGCGT
GCCTTGTGGCGTCTCATGCTGGACAGGCTGAGCGCGGCGGCTGCGGTCGTCGCGCTGGTG
GCGCTGTCGTTGCCCAGCATCGGAAACGCAAAAACCGCCCAAAATCAGGCGGTTAGCGAG
GGTCTACTGACCCATTCTGTATATTATGTTACAAAGAGGTCTGCCCAGCCGAACCCAACC
AGTCCAGTCCTGGCCGCAAGCTGCTCCCCTTCAAGTAATCCCCCCAACGCCCGCAGAACC
AGGCTCCACGGCGCCAACTTCTCACCCAGCATGCAGGCCCGCCGGTGTAGGCTCGACGCA
CCACTTAAGGACGGGTTTGGCGATGCGCCTGGCTGATTTTATCGAACGGAATGCGCGGGA
AATCCTGGAAGACGCGGTGGCATTCGCCGAGACGCAGGCACCCGATACTGTCGAGTTCAG
CGCAAAGCAACTTCGGAATCATCTTCCCCAGATTCTTCAGGCAGTTGTAGACGATCTCAG
ATCGCCGCAGACAGCCTCCCAGCAGCTCGCAAAGTCCCACGGGCTTGCACCGTTGAAACC
CGGCCCCGAGTCCGCCGCGTCCTATCATGGCCGAACCCGCGCCATCGCCGGCTTTGGTCT
CAACCAGATGGTGGCCGAGTATCGAGCACTCCGGGCCTCGGTACTTCGGCGATGGGCATC
CGACCAGCAGCTGATCACTTCATCGATCGATGACATCCTTCGTTTCAATGAGGCCATCGA
CCAGGCGGTCGCCGAATCCCTTGCTCAGTTCTCTGCCGAGGTCGAATCCTGGCGGCAGAT
CTTCCTGGCAGCGCTCGGGCATGATCTCCGAGGTCCTTTGGCAGCGGTCATGTTCTCGGC
GGACACTCTGGCCAGTGGGCTGCAGGATCCGGCATTGTCCAGGCAGGCCGAGCGGATCAT
CAATGGCAGCATGCGCATGAACAAGCTGCTCGACGACCTGCTGGCTTACAGCCGCAGCAA
GCTGGGCGATGGGATGGCCATTCATCCGGTGGACTGCGATCTTGCCCAATCGCTTGGCGA
GGAAGTCGAATTGCTTCGCGCTGCCCCGCCCCACGTCCCCATCAAGTATGAGGCTGAAGG
CGATGCCCGCGGTTGCTTCGATGCCTCTTCGTTGCGCGAGGCGGTTCACAACCTCACGAC
CAACGCTGCAAAGTACGGCGAACACGGCACCGATGTGCGGATCAGCCTTGAAGGCCTCGT
CGACCAGATCATGATCACGGTGAGCAACACCGGGGCCGAACTATCGGACGAAGCGTTCAA
CAGTCTGTTCGATCCCTTGCGCAGAGGCTCGCACAACGCGTCACAAGGCGAACACGCAAG
CTTGGGCCTCGGCCTGTTCCTGGTGCGGGAAATCTGCCACGCGCACCGCGGCACGGTCCA
TGGACGATGGCGGAATGGTCGCACTTCATTCGTCATCACGCTCCCAAAGAACGCTGATTG
AGGCGACCGGCCCGGCGACGCCACTACAGGAACCTGTGCATCACGAAGACATCGACCAAC
CCCAACTGACCGTGCCGGAACGCCTTCGGTAACGTCCCGACCACGTCGAACCCCAGCTTC
CGGTACAGCGCCACCGCCGGGCCGTTGGTACTGACCACGTAATTGAACTGCATGGCCAGG
AATCCTTCCGCCCTCGCCCGCTCCAGGCTGTGTTCCACCAGCGCCCGGCCCACGCCTTGC
CCTTGTGCCGGCGCATCCACCACATACGTGGCGCTGGCCACGTGCGCCCCCAGATCAGGG
AAGTTCGGGCCCATCTTGTACATGCCCACCACCCGGCCCTCCAGCACAGCTACATGAGGC
GCCTGGGCCTGGAACCAATGCGCGCGAAACGTCTCGACGGCGAAAGAGCCTGCAAAGGGC
AGCGCATCCTGCGTCGCAATGGCTTCCTTGAACATGTCCCACATCACGTCGAAATCGCCT
GCGCGGGCGGGCCGGATCTCCATGCGTCTCCTGCAGATCTGTGGTCATGACCAGGCCGGA
CACTACCAGAATCGAGCTCCGGCCCCGTAGCTGCTTCACGCGCCACCGCCATCCGCTCCG
TAATAGTTGAGGAAATTCCAACCTTTTGAGCAGTAGATGCCCCCTGTTTCCGCGCACATC
CCGCACCGGCTTCGTCGATGGCGCGTTCCTGCCTACGTCCTGCTGGGGATCTACCTGCTG
TATCTGCTGGCCGGCAACATCTTCCTCAACACGCCCCTGTTCGACCAGGTCACCAACCGC
AAGCCGCACAAGTTCGTAATGACCACTGGGCCGGCCATTACGCTGTTGCCCGGCCACGTG
ATCGCCTGGAACGTGCACATGCGCGGCCACGTGAACCACACCGTCTACGTGTTGCATGCA
GACCGCGCCAGCGCCCGATTGGCGGTGCTGCCCCTGTTCCAGCGCGAGGTGCGGGTGCCA
AGGCTGCAGGCCACCGGAGTTTCCGCCGAGATCAGCCGCGTCGAAGAAGCCATCCCTTCA
CCGCCGCGCAGCGACCAGGGCTGGACCTTGCGTTTCGACGCCATCCACAGCGACAGCATC
CGCAGCGCACGCTTCGGCAAGCTGCTGATCATCGGCAAGGGCCAAGGTACCGTGGGGTTC
CTGAAGCAGCTGCGTGGCGGCCCATCCGAACTGTTCGATTCCGAGGTCTCGTTCAGCAAG
GCAGACACCAGCTATGACGGCGTGCAGCTGTTGGGCGACATGGATCTCACCGCGCGCTTC
AGCTATCCGCGCCATTATCGGGACCAGGCGCCCGGCCTGGCCAAGTTGAAGCTGCTGCAT
GCCCAGCTCGAGGTGGATGCCCGCAGCCAGGGCCTGCGCATGGACACCGATGCCAAAACG
CCGAAGATCTCCAGCGCGCCCGTGCCCGGGCGCCTGCAGCTGGCGCTCCACCTGATCGAT
AGCCAGCTGCAGCCCGGCGACCACGCGCTGTGGCAGGTGCCGCTCCATCTGGGCGATGGC
GCCCCCGATCGCGGCATGCTGGCACTGCAGCTCAATGTGGCCAAGGACCTGCGCCTGCAG
GCGCGCCTGCCGCCAAAGCCCGGTTCAGGTAGCGAGGTGGATGCCGATCTGCATATCAGT
GGCCGGGACCTTCCCTTCCAGCAGCCCGCACAGCTGCTGGAACGCAGCTCCGGCACAGTG
CGCGGCGAATGGACGTTCACCTCGCTCAACTGGATCCCTGCCCTGTTCGTCCGCAAGCCG
TGGCTGCAACTGGACGGCGGCGGCACGCTGAAAGCCGATCTGCGCCTGCGCAATGGCGAA
CTGATCGAAGGCAGCACCGTGGACATCCCGGCTGCCGAGGCCGTGGCCGAAGTCGCCGGC
GTACGCCTGGTGGGCACGGCCAGCGCCCATGGCGAGTTGAAGGCCGGCAGCCCCAGCCAG
GCCCAGCTGGCCGTCCGGCTGCCGCGATTCACTGCGCGGCCAACCGATGCCAGGGACGTG
CGCCTGTTCGACGGCCGGGATCTGGCCCTGGACCTGACCGGCGATGGCCGCCTGCAGGAA
CTGCGCAAAGGCGTCCGCGCGCAGCTGCGCTTCAGCGAAGCCACCATCCCTGATCTGACC
GCCTACAACCGCTACCTCGGCTCACCGCAGGTGCGGCTGCTGCGTGGCACCGGCACCGTG
AGCGGTGATGCGACCCTCGATACCGACGGGCGCGTCGGCCATGGCACGGCCCGGCTGTTG
GGGCGCAACGCCAGTGCAAAGGTGGCAGGGTTGGACATGGGCGGCGATATCGACGTGAAC
GCAACGCTGCGCCGCGGTGACTTCAACCAGCGTCATTTCGATCTGTCCGGCACCACGGTC
GAGCTGCGCAACGTGCAGGTGGCGGACACGCAGGGTTCGACGGCATGGAAAGGCCGCGTC
GCCTTCAAGCGTGGCCGTATCGATGCGCAGTCTCCGTTCCAGGTGGATGCCACCACGGAC
CTGGATCTCAGCGATGCGCGACCGTTGCTGGCGCTGTTCGCAGAGCGCACCGACTACCCG
CGCTGGACCTTGTCCCTGCTGGATTCCGGACAGGTACAGGCACAGGCGACGCTGCGCTGG
CGCCCGGGCCATCTGGTCATCGATGGCCTGCAGGCCGAGAACGATCGGCTGTCGGTACGC
GCGCGGCTGGATCTGCTCGAACAGCGCAAACGCGGTGATCTCTATCTTCGGTGGGGACTG
CTGGGTGCGGGGATCGAACTGGACGGTGACCAGCGCCAATGGCATCTGGCCAAGGCACGC
GAGTGGTTTGATCAACGGCCTTCGCTGCTGCCAGCAAGCCAGGGATCGTCTGCCGCCGGA
TCTTCAGACTGAAGGCCCGCGACACCTGCATCCATTCGCGGCCTCTGTGCGTACACGGGA
CCATGCGCATCAGGGAGCTGGACGGTATGAAGCGGAGTATGAAGCGGAGTTCGCAGGTTT
TCGGGCTGCTGGGATGGGTGGCGATCACCTTCGTCGCGGCCGCCCTGGGCGCGTGGGCGT
CCACATCCGCAGCCAGCTTCTACGCCACCCTCGATCTTCCCCCGTGGGCACCACCGGCCA
GTGTCTTTGGTCCGGTGTGGACCCTGCTCTACGCCATGATGGCGATTGCCGCGTGGCTGG
TGTGGCGCGAACGCGGCTGGCGCGGGGCACGACCGCCGCTGATGCTCTACCTGGTGCAGC
TTGCCGTCAATGCGCTGTGGAGTTGGCTGTTCTTCGGCTGGAAGCTGGGCGCGCCGGCCT
TCGTTGACATTCTTGTATTGATTGCGCTGGTTTGCGCAGCGATCGTCGCGTTTGCGCGCA
TCCGCCCTACTGCGGCGGCGCTGCTGCTTCCCTATCTGGCCTGGATCTCGTTCGCCTCGG
CGCTCAACTTCGCGGTATGGCGAGCCAATCCCGCGCTACTGTGATCTCCGCCGCTCACGC
CTGGGCAACCACCTGTGGGCGCCAGGTCCGCAGCAGGGCCGGCTTGAACGCCTGCTGCCC
GCAGCCGGTAGGGCATCGCACCACCCGCGCTGCAGTATGGCTGACCAGGCCCTGCCCTTC
TTCGGCCTTGAAGATCGTCTCGCAGGACAGGCAGCGGGCAACCAGCGAATACAGGTGCAG
CAGCCGGCCACTGGCCGGGTCCTGCAGCGCATCCACATCCAGCAGTTCAAACTGGCAGCT
GTCAGCCAGCATGCGGTACGGGGACAGGGGTGCGGGCTGCAGGTTCACGGGGCGGTCGCT
CATGGAAGTGGATCCACTCTAGGCAATGACCTGTCGAGCTGATGTGCAGCGTAGATGTAT
TCTTCGCGAAAACCGCAAGTGCTCGACCTCGTCCCTACATGAAGAATTCAGCTTGGACAG
ATGCACGCTTCACACGCATACACTGGTAGGCGAATGCACGATTTTGCTTCACCATTGATG
GGTACCGGATGTACCACTGGGCCTTCCAGCCATCCACGAATGATGAGTCCCGCCCTTGAT
GCCTTCTGCTGAGTCCGCGCACGACACTGCCTTGTCCAGTTGCGCGCGCGAACCGATCCA
CACCCCCGGCGCGATCCAGCCCTATGGTGTGCTTCTGGTCGTTGAACCGCAGTCCCTGCA
GGTGCGCGAACGCGCCATCAGCCAGCCCGGGCTGCTGCAGCTGCTCGGCGAACCGTTGAT
GCGGCACGTCAGTGAGGTGTTCGGCGGCGTGCTGGCGCCGTTCCAGGGCTTGTTCCAGCA
GGCCGTGATCGGCAGCAGTGCCCATGTCGGTGCCGTGCATCTGGACGGCCACGGCCGGCA
TCAGCTGCTGGTGCACCGTTCCGCCACCGATCTGCTGGTCGAGCTGGAAGCACCGGTTCC
GGGCCAGCCCGGCTCGCTGGAAGAGCTGTATCCGGCCATCCGCGAGCTGATGGCCGGCAT
CGAGTCGGCCAGCACCGTGGAAGACCTCTGCCAGCTGGCTGCCGCGCACATGCGCCGGCT
CACCGGCTTCGACCGCACCCTGGTCTACCAGTTCGATGCTGGCTGGAACGGCATCGTGGT
GGCCGAGGATGGCAACGGCCTGTTGCCGTCCTACCTGGACCTGCGCTTCCCCGAATCGGA
TATTCCAGCACAGGCCCGCGAACTCTACCGCCGCAACCGGGTACGCCTGATCGCGGACAA
CAGCTACACCCCGGCCCCGCTTATGCGGGCCGAGGATCAACGCGACGCGCCGCCCACCGA
CCTGAGCATGGCGGTGCTGCGCAGCGTCTCGCCGGTGCACCTGCACTACATGCGCAACAT
GGGTACCGGCGCGTCGATGTCGGTATCGCTGGTGCATGAAGGCCGCTTGTGGGGCCTGGT
GTCCTGCCACACCGTGCAGCCACGCCGCCTGCCCTACCACGTGCGCACTGCCTGCGAGTT
CATGGGCCAGATCCTGTCGCTGCAGATTGCGTTGAAGGAGCGAGCGCGTGCGATCGAAGA
GCGCGTTGCCCGTCGTTCCATACTGGTCAAGCTACTGGGTCGCATGGCCGGCGACGAGGA
CTTCATGGCGGCCCTGCGCCAGGACGAGGCCAGCCTGCTGTCGCTGACCGGCGCGGCCGG
CGCGGCGATCGTGCACAAGGGCGATTGCCTGCGAGTTGGCCAGTGCCCTTCCTCCAGCGA
CGTGCTGGCCCTGGCGAACTGGCTGGCCACGCAGCAGGCCGGCCAGGAAACCTATTGCAC
CGATCACCTGGCAGCCGACTGGTCGCCTGCCGCGCACCTGGCCGACGTCGCCAGCGGCCT
GCTGGCGGTGTCCATTTCGCAGCTGCATGACAGTTACCTGATGTGGTTCCGCCCGGAAGT
GGTGCGCACCGTGCGATGGGGTGGCGATCCCCGCAAGGAAGCAGCACCGGGCGTGGCGCT
GTCCCCGCGCAACTCGTTCGAGGCCTGGAAGGAGACCGTGCAGCAGCGCAGCCTGCCGTG
GAGCGACGCTGACTGCGACGCGGCACACGAGATGCGCACGGCCATCGTCGATATCGTGCT
GCGCAAGGCCGAGGAAATGGCCGAACTGAACGAGCAGCTGCTCCGCAGCAACAAGGAACT
GGAAGCCTTCTCCTATTCGGTCAGCCACGACCTGCGCGCTCCGTTCCGTCACATTGTCGG
TTACTCCGAACTGCTGGGCAGCTCGGCAGGCGAGCGCCTGAACGATACCGAGCGCCGATT
CCTGGACACGATCGTGGAATCGGCCAAGTCCGCCGGAACACTGGTGGATGACCTGCTCAG
CTTCTCGCAGATGGGGCGCTCCACGCTGGGGCGTGTGCGGCTGGACATGACCGCGCTGGC
CGAGGATGTGCGCCGGAGCCTGGCCTTGGACTACACCGGCCGCGACGTGCAGTGGACGCT
CGCACCGCTGCCGGAGGTCGAGGCCGATCCGACGATGCTGCGCCTGGTATGGCAGAACCT
GCTGGCCAACGCGATCAAGTTCACCCGCGAGCGCGAACACGCGGTGATCGAGGTTGGTCA
CGAGCGAAACGACGACGAAGACCACTTCTTCGTGCGCGACAACGGCTGCGGCTTCGACAT
GCGCTACGTGGACAAGCTGTTCGGCGTGTTCCAGCGCCTGCACCACGTCGAAGAGTTCGA
AGGCACCGGCATCGGCCTGGCCAATGTCCGCCGCATCATCGGCCGCCATGGCGGCCGTAC
CTGGGCCGAGGGCGAGCCCGGCAAGGGCGCCACGATCCATTTCACCCTACCCCGCTTCAC
AGGAGAACACCCATGAGGGACCTGCGGCCGATCCTCCTGGTAGAGGACAGCCCCAAGGAT
GCAGAGCTGACGATGGCCGCGCTTGCGCGCTGCCAGCTGTTGAACGATGTCATCCATGTA
CGCGACGGCGCCGAAGCGCTGGATTACCTGCGCTGCGAAGGCAAGTTCGCCGGCGCCATG
CACGGCGGCCCGGTGGTGGTGCTGCTGGACCTGAAGCTGCCCAAGGTCAATGGCCTGGAG
GTGCTGGAACAGGTGCGTGGCGACCCGCAGCTGAGCAGCACGCCGGTGGTGATGTTGACC
TCCTCGCGCGAAGAACAGGATCTCGTGCGCAGTTACGAACTGGGCGTGAATGCCTTCGTG
GTCAAGCCGGTCGACTTCAAGGAATTCTTCGACGCCATCCAGGGGCTGGGCATGTTCTGG
GGCATCACCAACCAGCCACCACCGCATCGGCCCAATGGCTCGGGGCAGCACAACAATGCG
TGATGGATCGCGCCGCAGCGAGCGCCTGCGCATCCTCATGCTGGAGGACAGCGCGCTTGA
TGCGGAGCTGATCACCGCACAGCTGCAGCGTGCCGGCCTGGAATTCGAGGCCGAGCGCCT
GTGGACCCGCAACGCGTTCATCGAGGCCATCGACAGCCGTGCGTTCGACGTGATCCTCGC
CGACCACGTACTGCCCGGATTCGATGGCGATGCGGCCCTCGCACTGGCACGCGAGCGAAC
TCCGCAGACCCCTTTCATCTTCGTCTCCGGCACGCTGACCGAAGAGCTGGCGGTGCAGGC
GCTGACCCGTGGCGCGCGCGACTATGTAGTCAAGCAGCGCCTGCAGCGCCTGCCGGATGC
GATTCGCCGCGCCCGCCAGGAAGCCCATGAGCGCAACCAGCTGCTTCATGCGCAGGCTGC
GCTGAATGAGAGCCAGGCGCAGCTGCAGCAGGTGACGGATGCCGTACCCGCGCTGATCGC
CCAGCTCGACAACGCGCATCGCTACCGGTTCGCCAACAAGGCGTTCCTGGACTGGCATGG
ATTCAGCCTGGCCGAGCTGCTGGGCCGGACAGCGCGCGATGTCAGCGGCATTTCCGCCTT
CGAACACGCCCTGCCGAGCCTGGAACGGGTGCTGCAGGGCGAACGCACCAGCTTCCAGGT
CGAGCTGGTGCACCGCAGCGGCCAATCACGATTCGTGCAGATGGACTGCGTGCCTGAGCA
TGCGGCCGACGGCAGCGTGGCCGGCTACATCTGCCTGGGTAGCGACGTCTCGCAGCTGAA
ACAGGCCGAGCTGGCCCTGCGCGAGGACAACCAGCTGCTCGAGCAGCAGGTGCAGGCGCG
CACGGCCGAGTTGCGCGCCAGCAAGCGGCGCCTGCAGGCGATCTTCGAATCCAGCTTCCA
GCATCAGATGCTGCTGGATCTGTCCGGGCGCGTGGTGGATGCCAATGACGCGTCACTGGC
CGCAGTGCTGGCGGACAAGAAGGACGTGGTTGGCCAACGCTTCGGTGAATCGCTCTGGTT
CGCCACAACCGATGGCATCGGCGCGCTGATCGATCGGGCCGTCGCTGCAGCCGTGCAGGG
CCGGAGTTCGCTGCATTCATTGGAGCTGGAACTCCCGACCGGGCCGCGCAGCTTCGATTT
TTCGTTCCGCCCCCTGCTCGATGCCGAAGGCGTGGTCACCGCCGTGGTCTCCGAGGCCGT
GGAAACCACGGCGCGCCTCCAGGCCGAACATGCACTGCGCCAATCACAGAAGATCGAGGC
GGTCGGCCAGCTCACCGGCGGCATCGCGCATGATTTCAACAACATCCTGACGGTCATCTC
CGGCAACGTCGAGCACGCCATGCTGCTGAATGAGCGCGCGGGCGAAGCCGGGGCGATGGT
CAGCCGGGCGCTGGACAACGCGCTGAAGGGTGTCGGGCGTGCCGCCAGCCTGACCCAGCG
CCTGCTGGCGTTTGCCCGACGCCAGCCGCTGCACAGCCAGGCCGCCAACCTCCACGAGCG
CCTGCTGGACATGCACGACATGCTGCAGCGTGCACTGGGTGAGCTGGTGCAGCTGGAGAT
CCGCAGCGCCGAGGACATCTGGTGCGTGGAGATCGACATCAGCCAGCTGGAGGCCTCCGT
ACTGAACCTGGCGGTGAATGCCCGCGATGCGATGCCGCACGGCGGGCGGTTGGTGATCGA
GGTCGACAACAGCCACCTCGACCACGACTACGCTGCCCTGTTCCCGGATGCAACACCAGG
CCAGTACGTGATGTTGCGGGTGCGCGACAACGGCCATGGCATGGACGCGGCCACCCTGGC
CCGGGTGTTCGAACCGTTCTTCACCACCAAGCAGGTCGGCCGCGGCACCGGGCTGGGACT
GTCGATGGTGCATGGGTTCGTCAAGCAGTCCGGCGGCCACGTGCTGATCGATTCGGTGGA
AGGCGGCGGCACGAGCATTACCATGATGTTTCCGCGCTCGCCGCTGACCCTGCCCCGCGA
AACACGCACCCCGCAGACCGGCCTGGCCGGCTACTCGCCGCGCGAGGAAACCATTCTGGT
GGCCGAGGACAACGACGATGTCCGCGCCTACACGGTGGATTCGCTGCGGCTGCTCGGCTA
CCGCGTGCTGGAAGCCCACGATGGCCCCTCCGCGCTACGGTTGCTGGAGCGCCCCGACAC
CAGGGTGGACCTGCTGTTCTCGGACGTGGTGATGCCCGGCATGTTGGGCTGGGAGCTGGT
CCGTCAAGTCCGCGAACGCTGGCCGGAAGTCGCCGTCCTGTTCACGTCGGGCTATCCACG
TGACCACGATCAGGCGGGCAGCCAGGGACGCGCGGTTGCCCTGCTGCCGAAGCCGTTTAC
GCGAAGTGACCTGGCGCTGGCGGTACGCACTGCGCTGGAGGCCGCGCCGCACTGAGCTCA
GGAGGCCGGGTCGACTACGCCAGCGGCGATCCGGTTGATGTCCGCGCACTCCACCGTGGC
CGGCGGATGCTCCCTGCCGGCCAGTGCAATCATCGCCTGACCGAGAGCCAGATTGCTGGT
CATCAGCGATGGCGCAATCGCGCTGGCCAGCTTCATCAACGGCGCGCCGCCCCAGTACAG
GGGCTTCAACAGGGCATGACGGGTGCCGGTGCCCGGGACCGGCCTGACACCGCCCGGGCG
CAGCATCACGGTGCGCACCGGCAGGCCCTGCAATGCGACCTCGGTCTCGCCCTTGATCCT
CAACGGCATCAGCCGGCTCCGAGGGTCCGCGCCGGCACCGGATACATACAGAAAGCACCC
TTCGGGATTCGCAACCGCCCAGGCACGGGCCACCGCCAGGGTGGTGTCCAGGGTCACGCG
TCGGTACTCGGCCTCTGCCGTGCCAACCGGTGGCGCCCCGGCACAGTAGAAGCAGGCATC
GAACCCGGCCAGTTCATCCGACCGGTCCTGGATGCGCAGGAAGTCCGGAACGATCAGTTC
GCTGCCGGCGCCACTCAGACTTCCCGGATGGCGGACCAGCGCTGTCAGGCGGGATACCTG
TGGTGAGCGTTGGCAGGCCAACGCCACACCCTGCCCGACCAGGCCTGCGGCACCGGTCAA
CAGAATCCGTAATGCGCCCGTCCCGGCCATCGTCATCCCCGCTAGAGTTTCACGAAACGC
TGGATCTTCCGCGCCAGCCAGCCACTGAACACCAGCGGCGCATCCAGCGCTGACACGCAG
ATGCAGGGGACACCGGGCGCGGTCACCGGTTGATGTTCCACGTCTTCGTCCAGATCTGCC
ACGTCACCCGGTGCGAACAGCCCCAGCGCATCGTTGTACGAACCCCGCAGGATCTGGGTC
AGTTCGCTGCGGCCATGGCTGTGCATGGGCAGGCATTTGCCCGGGGCGATCTTCAGCATG
ATCAGCGAAGGCATCTGCTCTGCACGGATGCAGTGCACACCCGGCGCCATCCAGCGCCAG
CGCAGGTCGCTGAGCGAGGCGCCGAAGTACGGATGCAGCGATGCAGGCAGATGGTCCGGA
TTGGCCTCAGGGCGCTCCTTCGGCACGGGGCGTGCGACCCCAGCCATGGGCACCGGCGCT
TCCGCGGCCAGCTGCATCAGCATCGCCTCGCGCAGTTGTTCGCGTCGCGTCTCCGCTGCA
GGTGGCTGGGTCTGCTCCAGCAGCACCGAGCCGATCGCTTCGGCGTCGCGCAGGCGCTGT
CGGCAATGGGGGCACTGCTCCAGATGGGCACCGGCGACGATGCTCAACGGCGCCGGCAGC
GCGCCGGCGGCATAGCTCATCAGGGTCGATTCGTGCAGATGGTGGTGCGGGTTCACTGCG
CACCTCCCACTTTGGCCTGAAGCTGCAGGAAGGCGCGGCGCAGGTGCGATTTGACCGTTC
CCAGCGGCATGCCCAGCGCCTCTGCGATCTCGCTGTGGCTCTTGGCCTCGAAATAGGACA
TCCGCACCAGCCGCGCCTGTACCGCGGGCAGTTCGTTGATGCGCTGGCGCAGACGTGCCT
GGTCGGCGAACTGCTCGGCACTGCTGCGCTCGATCACATCCAGTGTGGCAGCGTCCTCCA
CCGCTGCCTGCACCTGCATCCAGCTGCGCTCGCGACGGATGCGATCGATATGCAGGTTTC
GCGCAATCCGGTACAGCCACGTACTGAGGGCGCCTTGGGCTGCGTCGTAGTCGGCGGCCC
GCAGCCACAGGCGCAGCAGGCATTCCTGGGCCAGTTCCTCGGCGACGCCGTCGGGTGCAC
CCAGGCCGCGCAGGTACACGCACAGCCGCGGCATGAAGTAGTCATAGATCCGCATGAAAC
AGTCGCGGTCGCGCAGGAGCGCCACGCCGTCCATGTCACCGGCCCAGTTCGTCGGCTCGC
TGCTCGGCTGCTGGGAACTGGACACGGTGCGTGCGCTATCGAAGTTGAGGAGTGTGCTGG
CGGCGTCAGGGTACATCCGGGTTCGCGGCGGGCGGGTGAAGGTCTGTCCTCTGTACGCGC
AGGGGCAGCAATTGGATGCAGCCGGCACGACGCATCCAACCGGCCGCCCCCGCCGTATGA
CCGTGGCCCTCCTCTTCCGGATGAAGACCCATGCGCACTGCCTGGCTGCTGCTGTGCCTG
CCCCAAGCCGCGCTGGCGGCACCCTGGTTGCGAAGCGAGGGCGTGGCCACCTCCGCGCAG
GGCGACCTCCTCTACCGTGAAGTGCACTGGCGACGCGAGGCAACGGAGGGCGCCGAGCGC
TGGGTGCTGTACCAGTGCCCGGATGGCCAACCCTTCGCCCGCAAGCATCTGCCCGCCAGC
GCCCGCCCACAGGCACGGGGATATTCGCTGGAGGACCGCCGCAGCGGCCAGACCGCCGAG
GTCGACGCCGCCGGCGACTCGGTGTCGATTGCATGGAAGGATGCCGCCAGTGAGCTGCGC
AGGCGCCGGCTTGAACAGCCGGCGGACGCGGTGATCGATGCGGGGTTTGATGCCGCAGTA
CGCCTGCACTGGCCGGCGCTGCTGCGCGGCGAGCGCATCACACTGCCGTTCCTGGTGCCT
GCACGCCAGCGCTACTTCCCGGTGCAGGTGCGGCGCATCGGCCCGGTACGCTGGCAGAGC
ATCGACGCCCAGGCCATCGAGGTCAGCCTGGACACCTGGTACGGCGGCATCGCGCCGCGC
CTGGCCCTGGTCTACGCCACGGCCGACCGTCGTCTGCTGGAGTTCCGCGGCACCAGCAAC
CTACGCGATGCGCGCGGCACTTATCCGCAGGTGACGGTGCGCTTCCGGTCGCCAGCTGCC
GAGCGACCGGCAGGTGACTGGCAACAGGCGTGGGCGCAGCCCCTGGCCGAGCGTTGCGCC
GTGACGCCCAGGTGAAGCGAAATTCAGTTCGAAGTGGCGCATCCATTGCGCACCCTGCTG
CGTAAAGGAAGACACGACACCCGCCGAGATCCGCCATGGCCTCTGTAGCGCCCCTCCCCC
GTCGACGCTGGCGCCCGCTGCGTACGTTGCAGCGGTGGGTGGATACCAGCAACGCCACAG
AGACCACCGGCGAACAGCCAGGACGCATCGACTGGGTGCGCGCGGTACCCTTTGCACTGA
TGCACCTGGCCTGCATCGCGGCGATCTGGGTGGGCGTGTCATGGACGGCGGTCGTCGTGG
CCACGGCGCTCTACGCCGTGCGCATGTTCGCCATCACGGCGTTCTATCACCGCTACTTCT
CGCACCGCACCTTCCAGGCATCGCGTCCGGTGCAGTTCGTGTTCGCGGTCATCGGCGCGT
CCAGCGTGCAGCGCGGTCCGCTGTGGTGGGCAGCCCATCATCGCCACCACCATCGGCATG
CCGACCAGCCGCTGGACCCGCATTCGCCGCGCGAAGGCGGCTTCTGGCGCAGCCACATGG
GCTGGTTCCTCACCCGCGAGGCATTCGCCACCGATCTGTCGCGGGTACCTGACCTGGCGC
GCTTCCCCGAACTGCGCTGGCTCGACCGTTTCGATACCGCCATTCCCGTGCTGCTGGCCA
TCGGACTGTATGCATTGGGTGCAGCACTGGAACGCTGGGCGCCCGGCCTGCACACCACGG
GCCCGCAATTGCTGGTGTGGGGCTTCTTCATCTCCACCATCGTGCTGTTCCACGCCACCG
TCACCATCAATTCGCTGGCCCACCGTTTCGGCCGCCGCCGCTTCGAGACCCGCGACGACA
GCCGCAACAACCTGTGGCTGGCGCTGCTCACCTTCGGTGAGGGCTGGCACAACAACCATC
ACTTTTTCCCCGGCACCGTGCGCCAGGGCTTCCGCTGGTGGGAAGTGGACCTGACCTGGT
ACGGGCTGCGCGCGATGGCGGCGCTGGGCCTGGTCAAAGGGCTCAAGCCCATCCCCGAGT
GGGTTCTGGCCAAGGCGAGGTACTGAGATGCGCATCGCGGTCATCGGCTCGGGTATCGCG
GGGCTGGCCAGTGCCTGGTGGCTGGATGGCCAGCACGACGTCACGCTGTTCGAGGCCAAC
GATTACCTCGGCGGCCACACCCATACCCACGACGTGCAGGTGGCGGGCCGAGGCATGGCG
GTGGATACCGGTTTCATCGTCTTCAACCCCCAGCACTATCCCTTGCTGTCGGCGCTGTTC
GACGAGTTGGGCGTGGCCTCGCAACCGACCACGATGAGTTTCTCCATGCACAGCGAGCGC
AGCGGCGTGGAGTACAACGCCACCTCGCTGGATGGGCTGTTCTGCCAGCGCCGCAACCTG
GTATCGCCGCGCTTCTGGGGCATGCTGGCCGATCTGCGCCGGTTCTATCGCGACGCGCCG
TTGCTGCTGGCCGAAGAAGACGGTCCCACGCTCGGCGAGTACCTGCGCAGCCAGCGCTAT
GGCGAGGCGTTCATCGACGAGCACCTGCTGCCGATGGCCTCGGCGCTGTGGTCCTCGCCG
ACGGCCACCGTGCAGGCGTTCCCGGCGCGCTACCTGGCCCAGTTCATGGCCAACCACCAG
ATGCTGCAGATGACCGGGCGACCAAGCTGGCGGGTGGTCAGCGGGGGATCGACGCGCTAC
GTGGATGCGCTGCGTCGCCGCTGGCGCGTGCATGAGCGGCTCCAATGTCCGGTCAGCAGG
GTCGAGCGCATGCCCTGGGGTGCACGCGTGCACAGCAGCGCCGGCGTGGACGCCTTCGAC
GAAGTGATCCTGGCCTGCCACAGCGACCAGGCACTCGCGTTGCTTGCCGACGCAGATGCC
ATCGAGCGTGAGGTCCTCGGCGCCATCCGCTATCAGTCCAACGAGGCGGTGCTGCATACC
GATGCGTCGTTGCTGCCGCGCAACCGCAAGGCGTGGGCGGCCTGGAACGCGCACGTACCA
CAGGATCGCGCGGCGCCCTGCACGGTCAGCTACTGCATGAACCTGCTGCAGGGCCTGCCG
GGCGACATCCCCCTGGTAGTGACCCTCAACCGCAGCGAGGCAATCGATCCGGCCAAGGTG
CTGCGGACCCTGCATTACGCGCACCCGGTACACGACCACGCTGCAGTGCGCGCACAGCAG
CGCTGGGCGGAACTGCAGGGCCGCCGCCACACATGGTTTGCAGGCGCCTATTGGGGCTGG
GGATTCCACGAGGATGGCATCCGCAGTGCCCGCCACGTGGTCGATGCCCTGCAGGCCTGC
GCTCCGCATCGGAACGTATCCGCCTCGGATGAGGTGGCGGCATGAGTGCCAGCGCGCTCT
ACATCGGGCAGGTGATGCATCGCCGGCATCATCCGCATCCGCATGCATTCCGTTACCCCA
TCGCGCAGCTGCTGCTCGACCTGGATGAACTCGACACGGTGTTCGCCGGGCGCTGGTTGT
GGTCGGTCAATCGCCGCAACCTGGCCGAGTTCCGCCGCAGCGACTACTTCGGTGATCCCG
CGCGGCCGCTGGCCGATGCGGTGCGCGACCACGCTGCAGGCACGCTTGGCTACCGGCCAG
CCGGTCCGGTGCGCCTGCTCACCCACCTCCGCTTCGCCGGGCATGTCTTCAACCCGGTCA
GCTTCTACTACTGCTACCAGGCCGACGGCAGCACGCTGGACTGCATCGTGGCCGAGATCA
CCAATACCCCCTGGAAGGAACGGCACGCCTATGTGCTGCCGGTTGCCACGGCGCTCCACG
AAGGGGCGTCATTGCGCTGGCAGTTCGACAAGCACTTCCATGTCTCGCCGTTCATGCCGA
TGGATTGCCGCTACGACTGGCGCTTCAACCGACCGGACCAGGACCTGCGCGTACACATGC
AGGTCTGGCGCGACGGGGTGCGCCAGTTTGATGCCACCCAGGCCATGCAGCGACATGCCT
TGAACGGCCGTGGGCTGGCCCGGGTGCTGGCCTGCTATCCGCTGATGACCACCCAGGTGG
TGGCCGCCATCCACTGGCATGCACTTCGGCTGTGGATGAAACGCAACCCCGTGCACGACC
ACCCTGCTCTTGCCGAGAAACCACGATGAACTCGATGACCCCTCTGGTCGCCCTGCCGGG
CCCCGGCGCCCTGGATGCGTTCCTGCGCCGCCGCCTGCTGGCCCAGCTTGCCCCCATGCG
CGACGGTCGCCTGTGCGTACGTGACGCATTGGGCGAGGTCTGGCTGGGCGATGCCTGTGG
CGAACTGCATGTCACCGTCACCATCGATGACCCGGGGTTCTATCGCAAGGTTGCAGCGCA
AGGCAGTGTGGGCGCAGGTGAAAGCTACATCCAGGGCGAATGGCACTGTGATGATCTGGT
GGCACTGATCCGGCTGCTGGTACGCAATCGCGACCTGCTGGACGGCATGGAGCGTGGCCC
GGCCCGCGTGGGTGGCTGGCTGCTGCGGGGCTGGAACCGCCTGCGCCGCAACAGCCGTGA
GGGCAGCCGCCGCAACATCGCCGCGCACTATGATCTGGGCAACGATTTCTTTGCCCTGTT
CCTGTCGCCGGACCTGATGTACTCGTCGGCGTTGTTCGCCAGTGAGTCCGAACCACTCGA
ATCGGCCTCGCGGCGCAAGCTGGACCGCATCTGCCAGCAGCTGCAGCTCAAACCCGGCGA
CCGCGTGGTGGAAATCGGCACCGGCTGGGGTGGTTTCGCGGTCCATGCCGCCCGGCACTA
CGGCTGCCATGTCACGACCACCACCATCTCTGCGGAACAGCATGCGCTGGCCGCCCGGCG
CGTACGGGAGGCGGGCCTGCAGGACCAGGTCACGCTGCTGATGCAGGACTACCGCGACCT
GCAGGGCCAGTTCGACAAGCTGGTGTCGATCGAGATGATCGAAGCGATCGGCGCCGAATA
CCTGGACACCTACATGGCCACGCTGCAGCGCCTGCTCAAGCCTGATGGCGTTGCCCTGCT
GCAGGCCATCACCATCGAGGACCACCGCTACGAACAGGCCCGGCGCAGCGTCGATTACAT
CAAGCGCTATGTGTTTCCGGGCAGCTTCATCCCATCGATCAACGCGATCATGGCCGCCAA
GAGCCGATCCAGCGACCTGCAGCTGATCGCCCAGCAGGATTTCGGCCACTCCTACGCATT
GACCCTTCGCGCCTGGCGCCAACGTTTCCTGGCCCAGCTGCCGGCAGTGCAGGCGCAGGG
CTTTGACGCGCGCTTCTGCCGGCTGTGGGAATTCTACCTGGCCTATTGCGAGGGTGGCTT
CCTGGAACGTTCGATCGGCGTCTCGCATCTGCTGCTGGCCCGTCCGGACCACCGGCCCAT
TTTCGCTGCGACCGACAGCCACTGACATGCATCGCTTCTGGGCCAATCTGCTCGGCAACC
AGCTGGTCTGGCTGTGTGCCGTGGCCGGCGCGGGCCGCGGCTGGCAGTGGCCCGCGCTAC
TGGCCGCGTCGCTCTACATCGGCAGCCAGCTGCTGACCTCACCGCGCCCCCGGCTGGATC
TGCGGCTGTTGCTGTTGGCACTGGCCTGCGCATGGCTGGTCGACGCCAGTGCCGCCGCCA
GCGGCACGGTGCGCTACGCGGCGGCCCCACTGGGTTGGGCGCCACCGCCGTGGATCATGG
CGTTGTGGGCGGCGTTCGCGATGACGCTGACCACGTCGATGCGCTTCCTGCAGCACCACC
CGGCCCTGCCGGCCCTGTTCGGCCTGCTGCTGGCACCGCTGGCCTATCTGTCTGCCGCAC
GCGGTTTCGACGCAGTGCGGTTCGCAGATCCCGTATGGCCAGGACTGCTGGTGCTGGGCG
CGGGCTGGAGCATTGCGCTTTCCCTGCTGTGCCGGACCGCCCGTCGCGGCATGCACATCC
CGCAGCCGCCCTTCGCAGGAGCGTCGTCATGATCAATCTGATGTGGGTCCTGCTGTACGC
CGTACTGGTGATGAGCTGGGGCTGGGCCTGGCAGCGCCGCCACCACAACATCGGCGTGGT
CGATGTGCTCTGGGCAAAGGGCGTGGGCGCCTCGGCGCTGTTGCTGGCGCTGCTCGGCGA
CGGTGCGGTGATGCCGCGGATCGCGCTGGGCGTGCTCGGCGGCCTGTGGGGCAGTCGACT
CGCCCTGCATCTGTGGCACCGGGTCCGTCACGAAGAAGAGGACGGACGCTACCGCTACCT
GCGCCAATACTGGCACGGCCACCAGGGCAAGATCTTCGGCTTCTTCATGGCGCAGGCGCT
GCTGATCGTCCTGTTCGCCCTGCCCTTCGTGGCGGTGGCTGCCAATCCTCGGGCCGACCT
GACCCTGTGGGTGGTGGCCGCAGCGCTGGTCTGGCTGCTGAGCGTCGGCGGCGAAAGCCT
GGCCGACCGCCAGCTGGCGCGTTTCCGCGCCGACCCGGCGAACAAGGGCCGCACCTGCCG
CGCCGGGCTCTGGCGCTATTCCCGCCACCCCAACTACTTCTTCGAGTGGCTGCACTGGTT
CACCTATGTCCTGCTCGCGGTCGGCTCGCCACTCTGGTGGCTGGCCTGGGCCGGCCCGCT
GCTGATGTATGTGTTCCTGCGCTATCTGAGCGGCATTCCATTCACCGAGAAACAGGCGCT
GCGCAGCCGCGGCGACGACTATCGCGCCTACCAGCGCAGTACACCGATGTTCTTTCCCTG
GTTTCCCCGTTCTTCCAAGGAGCATTCCGCATGAGCGCGATCCCGTCACTGAACCCGGCC
GAAGATGCGGAAACCGGGCTGATCGCCTGGGCCGAACGCGGGCTGGTCCCCGATGCGGCG
CTGCGTGCGGGCATCCGCCGCTTGTGCGCGCAGCGCCTGCATGAGGAAAGCGAGGGTGGC
ATCGAGGGCCAATCGGCACGCTTCAGCCGGCGCATCGCCGAGCTGGCCGACAGCCCGCTC
GCGTTGCATACCGACGCAGCCAACCGCCAACACTATGAAGTGCCGGCAGCCTTCTTCCAG
GCCTGCCTGGGCAAGCGACTGAAGTACAGCAGCTGCTACTACCCCACCGGGCGCGAAACG
CTGGACCAGGCGGAGGACGCCATGCTGGAACTGTACGGCCAGCGCGCCGGACTGGCCGAT
GGCCAGCAGATTCTTGAGCTGGGCTGCGGCTGGGGCTCACTGACCCTGTGGATGGCCGAA
CGCTACCCGAAGGCGCATATCACTGCCGTCTCCAACTCGCACAGCCAACGCCAGCACATC
ATGGCGCAGTGCCAGGCGCGCGGCCTGGACAACGTCGAGGTGCTGACCTGTGACGTCAAC
CAACTTGATCTACCGACAGCCCGGTTCGACCGCTGTGTCTCGGTGGAGATGTTCGAGCAC
GTACGCAACTACGAGCGCCTGCTGGCAGGCATCGCACGGTGGCTGAAACCGGATGGCGCG
TTGTTCGTGCACATCTTCGCCCATCGCACACTGATGTATCCGTTCGAGACCGAGGGTGGC
GACAACTGGATGGGTCGCCACTTCTTCACCGGCGGACTGATGCCGGCCGCCGACACGCTG
CTGCATTTCCAGCGCGACCTGCGCCTGGATCAACGCTGGTTGCTGGACGGCACCCACTAC
CAGCGCACGGCCGACCACTGGCTGGCCAACCAGGATGCCGCCCGCGAGCAGGTGATGCCG
GTGCTGATCGCCACCTACGGCCAGGCTGCAGCGAAGGTCTGGTGGCAGCGCTGGCGGATG
TTCTGGATGGCGTGCGCCGAGCTGTTCGGCTACGACGATGGCCAGCAGTGGCTGGTCGCC
CACTATCTGTTCCGACCCCGCTGAGGTGCCCCATGCGCATGTTCTCGCTGCTTCCGCTGA
TCGCAGTCGGCCTGTTCGGCTCGGGCTGCTCCTCCAGCGACACCCGGCCGCTTCCGCGTG
CGCCGTCGGTGGATGTGCCACGCTTCATGGGCGACTGGTACGTGATCGCCCATATTCCGT
CCTGGCCCGAACGCGATGCCTACGATGCGGTGGAAAGTTATGCCTTGAAGCCCGACGGGC
GCATCCAGACCACCTTCACCTATCGCAAGGGCAGCTTCGATGCGCCGCAGAAGTCGATGC
ACCCCGTCGGCCGTGTCGAGAAGGAAGGCAATGGCGCGATCTGGGGCATGCAGTTCATCT
GGCCGATCCAGGCCGAGTACGTGATCGCCTGGCGGGATGACGACTACCGCCAGACCATCG
TGGCGCGCAGCAAGCGCGACTATGTCTGGTACATGGCGCGTACGCCGCAGGTGTCCGACG
GCGACTACCAGAAGGCCGTGCAGCGCATCGCCGAGATGGGCTACGACATCCGCCGACTGC
GGCGCGTGCCGCAATCCGTCCGGTAGCATTCGATCCCATCAATTGACAGCTCCGAATCGA
TGGATGCAGCGAATCACTTCTTAGGAATATTCGCAAAAATCAAGCAATTTCGATGTTCGC
CGCGACAGCAGCGCCAGAATGGTCATCACGCCCCATGGGCGCCGATCACCTCCCTGCGCA
TGAATGGACTTCCTGCCCCGCGCCCGCTGCGACTGGCACTACTGGACGACCACGAAGTCG
TCCGTCGCGGCACTGCCCTGCACCTCTCCCGCGACGCCCGCTTCCGTATCGTCGCCAGCC
ACGCCCGAAGCGACGAACTCATCGACAGCCTCCAGCAGATGCGGGTGGATGTCGCGATCA
TCGATCTGACCCTGGCCCGCGACGATCGCAGCGCGTCCGAGCTGACCCCGCTGCTGCGCG
AGCACTTTCCTCACGTCACCCTGCTCGCTTTTGCGACCCTTTCACCCTCGATCCACATCA
ACCAGCTCATCGCCACGGGTGTCGGTGGCGTGGTCAGCAAGGCCGAACCACTGCCGATGC
TCTCGGACGCAATCGTGCGGGTATCGCAGGGCCTTCCGCGACTGCCACCCGACTGCACGC
TGCCGGGAGACTGCGAAGAGCTCAGCCGCAACGAGCGCGAAGTACTGGAGCTCCTGCTGG
CGGGCCTGACCGTTTCGGAAATCGCGCTCCGCCGCCATCGCAGCATCAAGACCGTCAGCA
CACAGAAGGTTGCGGCCCTGCGCAAGCTCAGGCTGCGCAACGATGCCGAGATCTACGCCA
TGCGGCAGCAGCTGGAATCACCGTGAAGATGCGCGATCGAATGCGTACATCCGCCCTCCT
GCTGTTGGCGCTCATCCTGCTTCCCGCCGCGTCGGCCGAGGATGCGTCATCACTTGAATG
GGGGCCGGGGCGCGAAGTCCGGGTGGCGACCACGCCGTCGCTGCACCCGGTACCCGCTGC
ACTCGCTGGCGGCACGACGTTGCCAAGCCTGGCCCATGGCTACGCCAATCTGGTTGCACG
GCGTTCGCAGCTGCAGTTCCAGGAGCACCAGCATCCCAGCACCGGCGCATCGGTGGCTGC
CGTCTGCAGACGCGAAGCGGATCTGGTACTGGTGATTGGCAACCACCTGCAGCCACCCTG
CCCCGGCCTGGTGGCATCCAGCACGTTCCGCGGTGGCAAGACGATGCTCGCCGGCCGCAG
CGGCGAACGCCTGCCACGCGATATCACGGAACTGGACCACCAGGTCCTGGCCGTGCTCGA
AGGGGGGCCGTATGCGGAATGGCTGGCCGCGCGCCATCCGCACGTCCGCCTGCTACACCT
GGCCGATCGGCACGCCACGCTGGCAGCTGTTGAAAACGGCACCGCCGATCTGGCAATCGG
CCTGGAAACGACCCTGCGGCCCCTGATCCGTCGGCACTTCGCCGGGCACCTGCACCTGCA
GCCTTTCGACAGCGATTTCTCCACCGACCTGCACCTGCTTGCGCGCCACGAAGATCGCCA
GCTGCTGGAGCGCATCGAGCGGGCATTGCACGACATTACGCTGGAGGAACATGCCGGCCT
GTTGCAGCTATGGGCCCAACAGGCGGCCCCCGCCTCGCTGGAGCACGTCCTGGACTGGAT
GCGTCAGCTGCCCCCGCAGTGGCTGCCGGCCCTGGCTGCCGCATTGGCAGTCGCCCCGTT
CCTGTGGCATGCCTGGCACAGGCGCCTGCGTGCTGAAGGCCGTGCCCGCGCCCGCGCGAT
TGGCATGTTGAGCCACGAGGTGCGCAATTCGGCCCAGGCAGTCCTTGCCTCGATCGACCT
GCTCAGCCAGCCGTCGGCGCCCATGGGGCAGCGAGAAGCACTGGCGGCTGCACATGCCGC
GGGCTCCTCGCTGCGCAACCTGCTCAACCGCTCGCTGGAGTTCTCACGCCTGGCCAGCGG
CACCTTCAAGCCGCACGTAGAACCTTGCGACATTGCACGACTCTGCCGCCAATCGCTGGA
TGCGATTCGTCCCCAGGCTCGGCAGCGCGGGCTGACGCTTCGCTTCGACTGCCTCCCCGA
GCCCTGCCCCATTGTCGCCATCGATCCGGAAGGACTGCGCCGGATCATCGACAACCTGCT
GGGAAACGCACTCAAGTTCACCGACGTCGGCGGCATCGAGCTGCGCCTTCAACTGACGCC
AGGCAACCACCCTCGTGAGCTCATGCTGGATGTGATCGACAGCGGAATCGGCATCACTGC
AGAGCAACTCACCGTGCTGTTCCAGCCATTCCAGCAGGGCGAAGACGGCAAGGAGCGCGG
AGGCAGCGGATTGGGACTGATGATCGCGCATGCGCTTGCCCGCGCAATGGGCGGCAACCT
GTCAGTACACAGCGTCCCCGGGCGCGGCAGTCGCTTCACCCTGCGCCTGCCGGTACGCCC
CGCCAAGGCCAAGGTGGGGTCAGCCGCCAGCGCCGGCGCGGGAACGCCGCTGGGCGGGGT
TGAACTGCTGCTGGTGGAGGACCACGCCCTCAATCGCCGGGTCATCAGCGAGCAGCTGCG
CCGCCTGGGTGCCGATGTACACGCGTCTGGCGACGCCGCCAGCGCGCTTGCCGAGCAGGC
CGTGAGACCGCGCAGCGTGATCCTGCTCGACATCGGGCTCGGGGACATGGATGGCTATGC
GCTGGCCATGCAGTTGCGCAGGCAGGCGCGCGCCCCGCTGCGACTGATCGCGCTGTCGGC
ACGCCGTGATCGTCGGCATGTGGCGCGCTGCCGGAAAGCAGGGTTCGACGCCACCCTGAC
CAAGCCACTCCAGCTTGAGTCACTGCTGCGGGCGCTGGAGCTGCCGGCGACCGGACAGGC
CATCGCAACGGGCACGGCCGCAGGTGACCCCGCCTACATCACGGACATCGGCAACGAGCT
GCTGCGGATCGAACAGGCCATCGATGACGCCAGTGCCACTGACCTATGCCATCACGCGCA
TCGGCTTCAGGGGGCCCTGCAGATATACGGGGCTGCCCCAGAGGCGGACACGGCGGGCGA
CCTGTGGGAGCTGGGTCGCGACGCCACACCCGACTGGGCCGATGCGCGACGCCTGTTGCG
CGTCCTTCAGCAATGGCATGGCTCCCGCGCTGCGGAAGCCATGCCCGGGGCCTGATCAGG
CCGCCAGACGCTCGACCTGGCGACGGGTCAGGTCGTTGAAGCGACCCAGCGACATCAGAT
GCTGGTGGATCAGCGCCAGCCAACCACTGCGATGCCACTCGATCACAGTGGCTTCCGGCA
GCGCGACGAACTTCTCGACGTCGACGACCTGGAAACCATTGAGGTTGAATTCACGGCCAT
CCGGGGTACGCACGGTGGCGTTGCGCTCGACCAGCAGGCCGTTGTCGATCAGGGCCTTGG
AGAAGGCCTGGGTCTGTTCGTGCTCACGGGTGAACTGGCCACAGAACTCCAGCGCCTGCT
GCACCATGTCGGTGGCCTTGCCATCGACGAACAGCGGCTGGCCTTCGTCACCGCCCTTGA
CCACGCGCGAGCTCTCTTCGTCGATGCCCAGCAGGAAATCATTGTCCGAGCCGGTGTCGA
TGAAGATGAAGGGGTGGCGACGCAGGTAGGCCGGGATATAGGCCTCGTCTTCCCACAGGC
CATCCTTGATGAACAGGTTCTGGTCGGATACGCCAACGGCAGCCATCGGCACTGCGGTCG
GGCCAGCGAAGAGGATCGGGAAGTGGTGCAGCGCCAGCGAGAACTCGCCGAGCACCAGCG
GAATGGCGTTGTTGCCCGCGGCAAACTCGAGCCTGCCCGGCAGGATGCGCAGGTCGGCGT
GCACATCGGCCTGCAGCGGCACCGGACGGGTGTAGAACAGGGGGGCGTTGCTCGGCGCCG
CTTCGGTGGTGGTGTCGCTGGTGGTGGTCATCTTGGGAACCGTTCGATCATGCGCGCCTG
CCATCCCGGGCGCGCCAGCGGGAACAACCTGAATCCCGCATTATCAACAAGCTCGATGAC
AACGGCCACCCCATCGTCGGCCTATTTCAGCTGCAGGGGGTACCGCTGCCAGAGCACATG
GACCAGGAAACCGGCCAGTTCGGTGTCACGCGCGCTGACCGCTGCGCGGATCTTGTCCAG
CAGCACCATATCCGAACAGGAGCGCACATCCGCGTGGTTGGCCTGCCCTGCCCGGCGCGC
GCGGTAGCGCGCGGCCCGTTGCGCGTCACTCATGGCGTACCCGAACTTGGGCGGACGGCC
GCGCTTTCGCGGCAGGGTCAGCTCCAGGGTTCCGGGGTCTTTGTCATCACGCATGAGAAG
GGTGCGGGCGGCGGCGAGCAACGGGGGGTGCGCAATTTATCGTGAGGCATCACTTTAATC
CAGCCTTTTCTGCAGTTTTGTTGCGATGCAATGCAAAAAATCGCATCCCGAGGGCCCCAT
CCCCGCATGGAGTGGATCTACTGCAGAGCTCGCGACCCGATCGCCCGGTAGATCCACGCC
ATGCGTGGATGCGCGCCCCGAACACAAAAAGGGGAGCCCGCGAACGGGCTCCCCACCTTT
CCTCATGCAGCGCGTACCGGCTCGTAGCCGTGCAGGTGCGCCTCGCTACTCGCCCGCCCC
TGGCTGAGCGAACGCAGCGACGTGGTGTAACCCACCAGCTGCGCCAATGGCGCAAAACCG
CTGACCTCAGCGCGACCGTCCTGGTCCTCGATGCGGGCGATGCGACCGTGGCGCCGGTTG
AGGTCGCCGACCACATCGCCCACCGACGCCGACGGCGAATGCACCGTCACCGCCATCACC
GGTTCCAGCAGCTGCGTGCCACCTTCGGCCAGCGCGGCCTTGATCGCCTCGGCACCCGCG
CGACGGAACGCCATCTCCGAAGAGTCCTTGGCATGGGTCTGGCCATCGACAAGACTGACC
TCGATGCCGACCACCGGATGACCCTGCGGCCCTTCCGACAGCGCGGCACCTACACCCTTC
TCCACCGCAGCGATGAAGCTGCGCGGCACCACGCCACCGACGATGCGGTCGTTGAACACC
ACCTGGTCGTCCTCACGCGGCGACACATCCAGCACCACGTGCGCGAACTGGCCCTGGCCA
CCGGTCTGCTTGACCAGTCGCCCGACGACGCCGGTCATCGCACGCAGCGGCGTCTCCTGG
TAGGCCACGCGCGGCGCACCTACGCCCACGTCGACCTTCCATTCGCTGCGCAGGCGCTCG
ACCATCACCTCCAGGTGCAGCTCGCCCATGCCCCAGACCAGGGTTTCCGCCGTGTCGCGA
TCGGTTTCGACGCGGAATGACGGGTCTTCCTGGGCCAGGCTGGCCAGGCCCTGCGCCATC
CTGATCAGGTCGGCCGCACGCGCCGGCTCCAGCCGCCACGCCAGCACCGGCGCCTGGGCC
TGGATGTTCTCCAGGCGCAGCGGCTGCGCACGGCCGCTCAGCGTTTCGCCACTGACCGCA
TCCTTCCAGCCCAGCACCGCGAAAATGTCACCGGCCACGGCCTGCTCGATGTCGTGGGTC
TGGTCGGCCTGCACCCGCACCAGCCGGCTGACACGCCGTCCCTGTGGGTGCTGCGAGCTG
GCCACCGCGTCGCCCACCTTCAAGGTCCCCGAGTACAGCCGCACGAAGCTCAGCGCGCCG
TGCTGCTGGTGGGTGATCTTGAACAGCAGGCCCGCCAGCGGACCGTCCGGATCCGGCGGC
AGCACCACCTCGCCGCTCTCGCTTTCGGCGGTCACGGCAGGGCGATCCAGCGGCGACGGC
AGGTAATCGACCACCGCATCGAGCAGCGTCTCGATACCCTTGTCCTTGAACGCAGCACCG
GCCAGCACGGGCACGCCCGCACCCGCCAGCGTCGCCCGGCGGATCGCCGCGCGCAGCTGT
TCGGCATCGATCACGCGACCTTCCAGCCAGGCATCGGCCAGTTGTTCATCGTGATCGGCC
ACGGCCTCGACCAGCGCATCGCGCTGAGCCTGCCACTGCGCGCGTGCCGCGTCGTCCCAC
GGGGCCACCGTGGTTGCGGCGCCATCCTGCCACTGCAGCACGCGCTCATCGACCAGGTCG
ACCCAGCCGTTGAAGCCGCTTTCGCTGCCCAACGGCACGCCCAATGCCCACGGTCGCGCC
TGCAGTTTGTCCTGCAGCTGCTCCAGCACGCGCGCGAACGACGCGCCGACGCGGTCCATC
TTGTTGACGAAAGCGATCAGCGGCACGCGATGGCGACGCGCCTGGCGCCACACCGTCTCG
GACTGCGGCTGCACGCCGTCCACGGCCGAGAATACGGCCACCGCGCCGTCGAGCACGCGC
AGTGAACGCTCGACTTCGATGGCGAAGTCGATATGGCCGGGGGTGTCGATCAGGGTCAGC
CGATGCGGCGGCAGGTCACGCGGCGCCCACTGCGCCTGAACCGCGGCCGCGCCGATGGTG
ATGCCGCGCTCGCGTTCGATCGCCGAGAAATCGGTGGTCGCATTGCCGTCGTGCACTTCG
CCGACGCGGTGGATTTCGCCGCTTTTCCACAGCAGGCGTTCGGTAAGCGTGGTTTTGCCG
GCGTCGATGTGGGCAATGATGCCAAGGTTGCGACGGCGGGAAAGGACTTGGGTGTTCATG
AGAAAGGTTCCTGCAAAGCCAACTTCAGGGGCCGCACACCCCGGTTGGCGACAGGGTGCG
CGGCTAGCGTTCGGTCTCGGCGATCTGGTGCATGGCACGTTCTCCTTCGCAGTACTGGGT
AGAGTCGACTGGGTAGAGTCGACTGTTAGTCGACTCACAAAAAACAAAAACGAAAAGAGC
GCCCCGGAGGGCGCTCTGTCGAAGGTCCAGCGACAGCCGCTTCAACGGCCTCGTGGGGCT
CCAGGCAGACACGCCCGTTCCGCGCTTGCGCGGGTCAGGGTGAAAAACTTCAGGAGCGGC
GTCCGGTTCATGGGGCGCATTCTAGACCTGCCAATCTGGCGCGCAAGTGAATATTGCACA
CAATAATAGAACGATGAGGCCGACCGACATCGGGGTCGGATCCCTTTGCCCAAAGCAAAG
GGCTCTGACCCCTGCCATGCCCTACTTGCAGTCGTGCAGCTTGCGCGCCTCACCCACGGT
CGCAGCCTGGTCGTCGCCCATCGAGATCCAGCCCTTCAATGGCATTGCCGGATCCACATG
CGGCTGCCGTGCGCCACCGTGGACCACCACTTCGGTCCAGCTGCCCACCGGCGCCAGCTC
GGACAGGCGTGCCGCCTGATCGTCCTCGGTACTGAACATGTCGTCCGGGCCCGCCGGAGG
CGTGGTATTCACGGTTTCCGTCTTGCGGGTCCGGACCCGAAGTGCACCGTCCGGCAGCCG
CTGGGTGATCACCTCGTATCGCTCAACACCATACGCCCAGCTGCTTTCGCCAACGCTGCG
GGTCTCGCTGCCGTCATCGGCCACGGTCACCACCTCGCCTGCCGGCCCGATGACGCCCGC
GACAGCCCCCAGGCCTGACATCAGCGCCTGATAGACGATCATCTGCCGCTGTTCGGAGGT
CAACGCACCGGCCTTGAGCTTGGTCGCAGGAATCTTCAGGTACGCCGTCTCCCTGCACAG
CACCAGCACCTGCTGGTCGTCCCAGCTCACCGACATTTCCTCGTTGGCGAAGTACTGCGT
CTTCATCGACGTCACAGCGGCACCGTCGCTACTGGAATGTCGGGTCTCGATCAGCGAGGC
GTTCTCGGCCGCGTCGGTCAGCGAAACCTGAGCGGTCGAAGCCGCATTGGCAGCGCAAGC
GGAAGCAATCATTGCGGCGAGCAGCACGCTGCAGGTAACGGTGCGGAACATGGCATCAGT
CCATTGAAGAAAACGAAGCAATCATGATACCCGGAGCAACCTGGCGGGCCCTCGCTCAGG
TCACCACCACCAGCGGCACGCCGCGCCGCGGGTGCTCCAGCACCACCACGTCCTGCTGGT
AGACGCGCTGCAGGTTGTCTTCGGTCAGCACCTGCAGCGGCGTGCCATCGGCCGCCACCC
TGCCCTGTTCCAGCAGCACGATGCGGTCGGCATAGCCAGCGGCAAGATTGAGGTCGTGCA
GCACCACGATCACGCACGCACCGGCTTCGGCACAGGCGCGCACACTGCGCAGCGTGCGCT
CCTGGTGGCGCAGGTCCAGCGCGGCGGTCGGCTCATCGAGCAGCAGCAGCGGCGTATCCT
GCGCCAGCACACGCGCGAACGTGGTGCGGGCGGACTCGCCACCGGACAGCTGCTGCACCT
CGCGCAGGCGCAGCGCCTGCAGTTCGGCGGCATCGATGGCCGCTTCCACCCGGGCATCGT
CCGTGACCGGGTCCGGCGGGTGTGGCAACCGGCCCATCGCCACCACCTCCTCTACGCTGA
AGGCGAAACGAACGCCGTGCTCCTGCGGCATTACCGCGCGCTCGCGCGCCAGCGGCCCGG
CCTTGTAGCTGGCCAGCGGTTTGCCCAACAGGCTCACCTCGCCCGCATCGGCGCGCAGGT
CGCCGGCCGCTACCGCCAGCAAGGTGGACTTTCCTGCGCCGTTCGGGCCAACCAGCGCGG
TCACCGTACCCGGCTCGAACGCGAGCGAGATGCCGTGCAGGATCTCGCGCTGCTGGCGGC
GCACCACCACCTCATGCAGCTTCAACAGCACGCTCATGGCGCCGCCTTGCGGCGCTGCTG
CAGCACCAGCCAGAGGAAGAACGGCGCGCCCAGCGCGGCCGAGAACAAGCCCAGCGGAAT
CTCCGCCGGCGGATCGAGCGTGCGGGCCGCGGTGTCGGCCACTACGATCAGCAACGCACC
GAGCAGGCCGGACAACGGCAGCAACCAGCGATGCCCGGGGCCGACCAGCAGGCGTGCCAC
GTGCGGCACCACCAGGCCCACGAAACTGATCGAACCGGCAAAGGCCACCGCCGCGCCCAC
CAGCAGCGCACTGAACGCCACCAGGCGACGCCGCGTGCGGGTCACGTCCAGCCCGAGGTG
CTGTGCCTGGCGTTCGCCCAGCGCCAGCATGTCCAGCGGCGTGGCCAACCGCTGCAACGC
GAACACGCCGATGGCAAACAGGGGCACCACCGCCGCCACATCGGCCCAGTTGGCACGCGC
CAGCGAGCCCATCTGCCAGAACACCAGCGACTGCAATTCGCTTTCGCTGGCGATGTAGGT
GAGGAAACCGATCAGCGCCGAGCAGAACGCGGCCATCGCGATGCCGACCAGCAGCAGCGT
GGCATTGCCACTGCCTTTCCCGGGCCGCGCCAGCGCATAGGTCAGGCCAATCGCCAGCGC
ACCGCCAACGAACGCGGCCACAGGCACCAGCCAGCCGGCTGCGCCCGCAGCGCCGAGAAC
AATGGCAGCCACTGCCCCCAGCGCAGCACCCTGGCTGACACCGACGATGCCGGGATCGGC
CAGCGGGTTACCGAACAGGCCCTGCAGACTGGCACCGGCCATCGCCAGCGACGCACCGAC
CATCGCACCCAGCAGGGCACGCGGAATGCGCAGCTGCCAGACCACCGCCAGATCACGGCT
GCTGACCGCCTGCGGATCGAGCAGGCCCAGCTTCACCGCCAACGCCTGCATCACCTCCAG
CGGCGGCAGCCGCAGCGGGCCCACGGCGAACGAGGCCAGCACCGCACCCAGCAGTGCCAG
CAACGCCACCAGCAACATCGTCCGCCCGCGACGGCGGCGCCGATCCGCCGGACTCATGCC
TTCGGCAACGCCGCCAGGGCCTTGGCCAGCGCCAGCGCGCCAGCACCGGAACCGACACTG
GTGTACTTCAGCTGCACGTCCGGCATCACCCAGACCCGATTGGCCTGCCCAGCCGGAGTC
TGCTTCAGCGTCGGGTACGCCTTCCACAGGCCCTCGGCACCGCCGAACAGCTGCAGGTCA
TGCTCGGTCACCAGGATCACCTCCGGCGCTGAGGCGACCACGCCTTCATTGCTCAGCTGC
GAGTAGTTCTTCACCCCCGCCTCGGTGCCGATGTTGACGCCGCCAGCCAGCGCGATCAGC
TGCGCCGAGGCGCTGTCGGCACCGGCAACAGTCGGTGAGCCGCCAGCGCCGGTGGCCGAC
ACGTGGATCAGTCGTGGCGCATGGCCCAGGCCCTTGCCAATCGCTGCAGCCTCGTCGAGC
TGACGCTGCACCTGCGTGGCCAGTGCTTGCCCTGCCTCGGCCAGCCCTAGTGCAGCAGCG
ACCTTGCGCACCTTGTCCGGCGCTGGCTGCAGGTCATCGATGACTACCGCCGGCTCGCCC
ACTTCGCGCAGCTTCTTGGCCAGTTCGGTATGGCGGCGCAGGCTGTTGCCGAGGAACAGC
GAGCCCTGCAGGCTCAGCACGCCCTCCACGCCAGTGGTTCGGTTGAACAGGAACTGGTGC
GGCGCGGCCAGGCCGGCCTGGGTGGTGGTGTTGGTCGGCGCGGCAAATACCTGCTTGCCC
AGCCCCAGTGCTTCGATCACCGCGATGACGTCGTCGCCACCGGCGATGATCCGGCTGGTA
TCGGCCACTTCGATATCGGCGCCATCATCGGAATGCACCTTGGCCGGCAGCACCGCCTTC
TGGCCGTGCACGGCCGGCATTTCGGCTCCTGCCACTCGCTGCCAGCCTCCCGGCAGCGCG
GTTTCCGCAGCGGCCGCCGTTGCTGCGGGCGACTCGGCAGGCGTATTGGCATCAGAGGGA
GCCGACGAGCCGCCACAGGCAGCCAACGCCAGCGAAACAGCGAACGGAAGCGCACACAGG
CGCAGACGGGACGCGATGTTCATGCACTTTCTCCTTGCTGGCAGGGCGACGCGCACGCCG
CCCCACCGTGTGACTTACTGCTTCGGGGTGATGCGGGTGATGCGGTCACCCTTCGGGTCT
TCAGCGCCGCGCGACTTGTTCACCGCGAACACGTTGCCCTTGCCATCGGCGCGGACGTGG
TTCGGCAGCGTGCCGCCATCAAGATTGGCGACCACCTTGCCGTCACCGTTCACCACGGTG
ACCGTGCCAGCGCCACGGTTGCTGACGTAGGCCAGGCCGGAGGCATCATCGAAGGCGACG
TTCAGCGCGCCGGCGCCGACCGGCACATCGTGCAGCACCTTGCCGGCGGCCACGTCGACG
ATCAGCAGGTTGTCGGTGCCCTGCGAGGCCACGTACAGGCGGTTGCGCGCCGCGTCGAAG
GCCACGCCCGAGGCACTGATCGAATTGCCCAGATCGATGACCTTCTCGACCTTGCCGCTG
GCCACATCGATCACTGCCGCCTCCGGGGTGCCGATGCTGACGGTGAACAGCTTGCCGCCC
TTCTCGTCCAGCACCAGGCTCATCGGGGTGAACTTGCCGTCGTCCACGCCGGATTCCAGC
GTCACCTGCGGCAGTTCCTTGAAGGTCTTCGCATCGAACACCGACAGGTGGTCCTCGCCG
GTGGCAGAGGCGAACACCTTGCCGCGCGTGCCGTCGACCACCACGTCGCGCGCGTGCGGC
ACGGCATCGACCGGGAACTGATGGACCAGCGACAGGTCCTTCTGGCGATAGACCGCGATG
GAATTCTGGCGGGTGTTGGTGACCCAGACATTGCCGTTGGGGTCATCCACGCCCACGCCG
TAGACCGCGTACACCGCACCATTGGTGCTGCCCGGCACCTGCGCCGGGGTGATCGCCTTG
GTCACCTTCAGCGACTTCGGGTCCAGCTTCAGCAGCTGCGACTGGGTCACCGGCGGGCGG
CCCACCGCCGAGGTCACGAACACCGCATTGCTGGCGGCGCTGTAGGCCGACTGGTACAGG
CCCGGCACCAGCTTGTTGGACTGGGTGGCGAACTGCGCCTGGCCGGACAGCGGCAGCTGC
GGCGAGACGCGCAGCTTCAGCACGGTGGCCGCAGCCGGTTGGCTGGCGCGCACCACAACC
GGATGGGTGCCCGGCACCGCGTCGGCCGGAATGCTCAACTGGGTCTTGAAGTTGCCATCC
GCGTCGACCACCAGCGGCTGCGCGTTGAGCTCGCTGTCACCGCGCAGCAGGCTGACCTTC
TGGCCCGGCACGAACCCACGGCCGACCACGTCGGCAGTGCTGCCGGGAACCACGTTCTCA
CCGCGTGAGACGACTTCACCCTTGAATGTGGCGTTGGCCGGCTGGTCGAACACCGGCTGC
GCGGTGGCGGTCACCGCCAGCAACAGGCCGGCGGCGAGAGAGGTGAGACGGAAAGACGGA
CGGAACGACATGGAAGGCTCCTTGCACACGTAGGCCGCGCCACGTGACGCGGGATTCATC
AGTTGCCTGGGCCGCTGCACGCCGGCAGCCTCGCCTGGGTAGTGGGGTCGCACGGCATCG
CGTGCGAAGGGATTCACTCGGCGGCGTTGTCACCATCCGTGGGGGCACCGTCACCGGCGC
TGCGGTCGGTCACGCCGTACAGTTCATGCAGCGCGGCATGGAACGAGGCCGGCAGCATCG
GGCCGTGTCCCAGCCCCGGGAACTCGCGGTACTGCACGCTCATGCCCGGCACCTTGGCCA
ACCGTTCTGACAACTGCCACGCCGCATCCGGCGTGGCGCCACCGATGCGGCGCAGGTGCG
CGACCACCCTTGGGTTGCTCAGGTCGCGCTTGCCACGATCGCCAACACGCTCGGCACCGC
CCAGCATCAACCAGAGCTTTGCCGGCTGGCCATGCACGTTCTGCACGAACTGCTGTTCCG
GATCACCCAGCGCCGCGCCCTGGCTCCACCACAGCGAGGGACTGGCCGCCAGATAGGACT
GGAAGGCGGCGGGACGGGTGTACAGCGCATTGAGCACGAACAACCCACCCAGCGAGTGGC
CCCACAGCGCTTGCTGCTGCGTATCGATGCGTGCGCGACGCTCGACTTCCGGCTTGATGC
GGCGTTCGATCACATCCAGGAAGACCGCAGCACCACCGCCGACCGCCTGTGTCGTACCGC
TCTCATCGTCGGCGCGGTCGATCCACGCGGTGTAGTCGCGGGTGCGCGCCTTGGAATCGA
TGCGCAGGTCGTTGTCGTAGCCGATCAGCACCAGCACCGGTGGCGCCTTGCGCGCGGCCA
GCTCGGCCAGCAGCGGCTGGTCCAGCACCATGGCGACGGCATTGCCGTCCAGCGCGTAGA
GCACCGGGGAGGGCGTCTTGCCGGCCTTGGCCGGAATCACCAGGTTCACCCGCCAGCGGC
GTTGCTGGTCGGGACTGTCCACCACGAAATGCTCGAAGCGATAGCTGGCCGCCGGCTCGT
CGAGTACGGTGTGGCCAATTTTCTGCAGTGGATTGCGCTGCTGCGCATGGGCGTACGGGG
TGGCCAGGAGCAGACCCATCATCAAGGCGGCCAGGCCGCGGGCCAGCGGACCACGGCGCG
AAGGCGGGACGAAATGCATCATCAGCGGCGGCAGGAGCGACCAATGGCCGCCGGTTCATA
GGGGACCGCAGTCTACCTTAAACGCGAATGATTATCACATCGATCAAACGTCACGCTGTG
TATCACGCGCGCGATACGTTCATTTTCCCGGTTGCGCCGGAAACACTGAACCCACTATTT
TGCCCGGCAGCGGGGCGCAGGAGCGCCCTACCCTCGCAGGGCTGCGGACGGATGGGTGAT
CGTGCCATCGGCCGCGCCCTGTCCTTGCCAAACCTATCCACGCATGGCGTGGATCTACTG
ACCACCACCCACGGGAATGGATCCCGTGACTGCGAGAACGCCTTGAAGCGAACCACCCTG
ATCGTCCTTTCCCTTGGCCTGCTCGCACCGCTGGCCGCCCATGCCGCACAGGACCTGCCA
ACGCTCTACCAGGCCTTTGAAGAGGCCGGCAGTTCATCACTGGGCATGGACCAACTCAAC
CAGACGGTGACATTCACTGCCGTCGCACTGAGCGTTTCCAGCAACCTGGCGGGCGAGCCA
CTGATCGAGGCCGGCGATGACCAGGGCAATGTCCTGGCCCGGCTGACCAGCGACGACGAA
CAGCAGGCGGCCAAGCTGGGCGCACTGGAAGAAGGCGCGACTTTCACCGCCAGCTGCACG
CTGCAGTTCAGCTCGGGCACCGATTACCTGTCCTTCGAAGATTGCACCATCAAGTAAAGA
TGAAGCCGGCAAAATGCCGGCTTCTTTTCTTTGCCTCTGTAGCGTCGAGCCATGCTCGAC
TCATGCATCATCACGGCCCCGTAGGCACCGGACCATACACGTTCTCCTGCGGCGTGCCCG
GCAGCAGCGAGAAGATCATGATCACGATCCCGCCACCCGGTACCAGCGCCAGCAGGAACA
GCCAGCCCGACTGGTTGCAGTCATGCAGGCGGCGTACGGTCACTGCGATCAGCGGCACGA
TCGTGGCCAGCCACATCACACACAGCAGCACCACCATGCCGATCAGGATGCCGGCCAGCG
CTTCGGCACTGTTGCGCAGGAGGATCGCCAGCACGCCGGCCAGCAGCATCACTGCCGTTG
CGACCAGGAACAGGAACAGCTGGTACATCCAGTACTCGCGGCGGTTCGCGCGGCCCTCGA
ACTGGGCGTAGCGCTTCAACGGCAGAATCATTTCCTGCACGGCATCGATCCTTGAAAAAG
TAGCCGCGCAGTGTGCCAAATGAACGTGCCGGGAACAATGTTGCCACTGCAGGGTCGAGC
CGTGCTCGACTGCCTTACCGAATATGCCAACAAGCCTGCCAAGAGCGAAGTCGAGCATGG
CTCGACGCCACATGAACCGGGTCAGCGGCCCTTCGCGGCGCGCGCAGCCTCGCGCTCGGC
GCGCAAACGGTCCAGCTTTTCCTTCAACTTGATTTCCAGCCCGCGCGGCACCGGGTTGTA
GTACACCCGTTCGCCCATCGCATCCGGGAAACCGGTCTGGTCGAGCGCGATGCCACCCTC
CGCATCGTGGTCATACTGGTACTCGGCGCCGTAGCCCAGTTCCTTCATCAGCTTGGTCGG
CGCATTGCGCAGGTGCAGCGGCACCTCTTCTGTGCCGCTCTCGCGCACATCGGACTTGGC
CTGGTTGAAGGCCGCATAGCCGGCATTCGACTTCGCCGTGCTGGCCAGATAAAGCACCAG
TTGGGCGAACGCGAGTTCGCCCTCCGGACTGCCCAGTCGCTCATAGATGTCCCACGCTTC
CAGCGCCATGCTCTGCGCACGCGGGTCGGCCAGGCCGATATCCTCGATGGCCATGCGGGT
CAGCCGGCGCGCCAGGTAAGACGGATCGCAGCCGCCATCGAGCATGCGGGTCAGCCAGTA
CAGCGCGGCGTCCGGGTTGGAGCTGCGCACGGATTTGTGCAGCGCCGAGATCTGGTCGTA
GAACTGCTCGCCGCCCTTGTCGAAGCGGCGGGTACGATCGGCCAGCACCTGGGTCAGGGT
CTGCGGCGTGATGCGCCCACCCTCCCCGCCCGCCAGTTCGGCGGCGATTTCCAGCAGGGT
CAGCGCACGGCGCACATCACCGTCGGCGGCGGTGGCGATTTCGAGGAGCAGTTCCGGAGC
GACCTCTATACCCTCCTCACCCAGGCCGCGTTCGCGGTCACCCAGCGCACGCTCCAGCGC
CTCAACGATGTCTGTGGGCGAAACGCCTTCCAGCACATGCACGCGGCAACGCGACAGCAG
CGCCGAATTCAGCTCGAACGATGGATTCTCGGTGGTGGCACCGACGAACAGGATGGTGCC
GCGCTCGATATGCGGCAGGAACGCATCCTGCTGCGCCTTGTTGAAGCGGTGCACCTCATC
CACGAACAGCACGGTGCGGCGGCCTTCGGCGAAGCGTTGCGCGGCCTCGGCCAGCACCTG
GCGCACCTCCGGCAGGCCGGACAGCACGGCAGAGATGGCGCGGAATTCCGCATCGGCGTA
CTCGGCCAGCAGCAGCGCCAGCGTGGTCTTGCCGCAGCCCGGCGGCCCCCACAGGATCAT
CGAATGCACGCGACCGGATTCGACCGCGCGGCGCAGCGCACTGTCCGGCGCCAGCAGGCG
CTTCTGCCCGACCATTTCGTCCAGGGTGCGGGGGCGCATGCGCTCGGCCAGCGGGCGCAT
GTGTTCCCGATCGACGCTCAGCAGATCGCGTCCGGGGAATGAAGTGGAGCGATGTCTTGG
CACCCGGTCATTGTACCGCGCCGCCAAACGGTAGCGCCGGGCCGTGCCCGGCGGGCGGGA
CGCGATGTCTGGTAGTGCCGGCCGCTGGCCGGCAGATCAACAGCGTGTCAACCAAGGTTG
ACACCCACCAAGGCAGTGCCGGTTGGCACCCACCGGAGCAGTTGGCGCTAGGCCATGCCG
GCGATCACGCCGCACGGGTGGTAGTGCCGGCCGCTGGCCGGCAGCCCCTCAATGTGTCGG
AAATGAGCCGAAGCCGCCGCAGCCAATCCACCGGTAAGCCACTGATTAACATAGAGCGCT
CTTTCCCGGGGTCCGTGCGTCCTCATCAGTAACCGAGAATTTGGAACTCAACCCTTCAGG
ACCCAAGCGTGCGAGATCCCGAATCCAATGTCCTTGAGTTCATTGCTGGCTGCGCGGTCG
ATGCGGACATCTACTATCTGGCTGCCGCCCTAGGCCCTGGGCATGAATACTACGACCCGG
ATCCAGGCCCACCCACCCGCATGTTCGTCTTTGGCCGCACCCCCAGAGAGGAGTGGTTCT
ACCATGACCTGCAGGACTTCCAGGTGATGTCCACAGAGTTTGTCCCGGAGGAAGAAGGCG
GTCGCCCCCGTCGTGTGCTTGCCCTGGATTTCTATGGGCAGCTGGAAGATTACTCCCGTG
CTGGGGCAACGATCGAGTACGTCCCGGCTGAAGGCGCCGACTTTCCCGGAGGTCTTACCC
GTTTGCGACTGCTGGGCGACGTCCTTTTCTGCGCGGGCACAAGAGGACAGATCCATCATC
GGGGCGACGGCGGATGGCGGCAGCTTCCAACCCAATTCGCGACTGCCTTCTGCGAGGAGG
ACGAAGACGAGTCGGATCTGGATGACTTCGTCAGTTGGCTCGACGATTTCGGCCACCTGC
TCGAACTGGGCGATGCTCCCGCACTTCCTCGAGATCCGATGGAACGCGACGCAGAGCTTC
GCCGGAGATTCGCCGATTGGCGAGCCCACATGACCCATGTCCGGGAGGATGAAGGATTCA
ACCAGCTACTCGCTGAGTTCCGCGTGGGCAGCGTGAACGACCTCTGCGGAACGGGCTTTG
CTGACCTCTACGCAATCGGCTCCCAAGGCCTGATTGCGCACTGGGATGGCTCGAGCTGGA
CCGTGCCCGAACAAGTCACTACTGCGGAGCTGCTTCATGCTTGCAGGACCGACCAGGGCC
GCCTCGTCCTTGTAGGAATGCACGGCACCATCGTTACGGGCGACATCTCCACTGGATTCG
AGTGCCTCCAACACGAAGTCGGCGAAGGCATCAACTTCAACGCTGCGTGCCAGTACAAGC
AACAGGTTTACATCGGCTCGGAGAATGGCGGCCTCTACGTCTACAGTCTAGAAACCGGCG
TAGTTGAACCGTTGCTGGAAGGCATCCCCGAAGAACTGAGAGATGCAACGATTGTTGATA
TCAGTTCCGTCGGTAGCGTGCTTTGGGTGCTGACGCCCTGGGACCTGATTCGATTTGATG
GCACCGCGTGGCAGGTGATCGTTCACCCGGACAACGGATGAGCTGGCCGAACGCGTGCCA
ACCAAGGTTGGCACCCACCAGAGCGGGTCAGGTCGGATTGCGGCAGCGCCGAACCCTGCC
CGGCGGATCAGGCCGCAAGGGTCGGTAGTGCCGGCCGCTGGCCGGCAGATCAATAGCATG
TCAACCAAGGTTAACACCCACCAAGGTGGTGCCGGTTGACACCCACCCGAGCAGGTAGGA
CCAGGCCCTGCCCGGCGGATCAGGCCGCACGGGTGGTAGTGCCGGCCGCTGGCCGGCAGA
TCAACAGCGTGTCAACCAAGGTTGACACCCCACCAAAGCGCCTCCACCCACAGATCAATT
GCCGATGACGTCGGTGCCCTTCGGCGGGGTGAAGCTGAAGGTGCCGGCCGCGAAGCCCGG
ATTGCGCTTCCAGCCACTGAAGCTGATCACGGTACGCTGGCCAACCGCATCGGTGATTTC
CATCTTGGCCAGGCCCTGCGCGTTGAAGCCCAGCGCGGCGTACTGGAAGCTGGCTTCGGT
CTCGCGCTTCGGCGACAGCGACAGCCACTGCAGGCCGTCGCGCTGTGCCGCCTCTTCACT
GACGTCGTACTGCTGCTCCAGCAGCGCCGGGTTGATCAGTGCGGTCAGCGGGCTGTTCTG
CTCTTCCTTGCCCTGCTCGCGCACGGTGGCCTGCTCAAGGTCCGGCTCGTACATCCAGAC
CTTCCTGCCGTCAGCCACGATCAGCTGTTCGTGCGGGCGCACGTATTCCCAGCGGAACAG
GCGCGGCGCCGACAGCGCCACACGGCCACTGGTCGATTCCTTCACCTTGCCGCGACTGTC
GAACACCTGCTGGCTGAACTGGCCATCCAGGCCCTTCAAGCCGCTGGTGAAGGTCTTCAG
GTCATCGCGGGCGCCAGCCCAGGCGCTGCCAGCGGCGGCGCAGGCCACGGCCAGGGTGGT
GGTGGCAAGGAAACGGCGGAAGCGGAAGTTCATGCGGGAATCCTGTGGGCGCGGGCGCCA
GGAAAGGTGGTTGCCAGTGTGCCCGGGGAAAGATGAATGGGCGATCAGGGCGACATTATG
CCGCCCTGAACATCCATCGGCGATTCAGCCACCGGATCCCGGCAGCTCGCCGTACAGCAC
CTGGCCGCGGAAGCCACGCCGCACTTCGCGATACAGCGCGCGGAACGCCGGATAGTCCTG
CGGCTGGCACAACGCCTCTGGCCCACGCACCGCATTCTGCTGCAAGCGGTGGTGCACTAT
CACCTCCTGGCCCTCGCGACTCCAGTCCACCCGGTACTCGCCGGCGGCATTGGCGAAACG
CTGGCTGGCCGGGATGGCGATGATCGGCGCATTGGCCGGGAACTGCAGGCGATAGGTTTC
CTCGCGCAGGCTGGCATTGCAGTAGAACGGCGTTTCGTTGGCCGGCGCCGAGGCAGTGGC
GTACAGCCCACGCACCGACTCGCCACCCGGCGGGTCCGGCACGGCCATGCCGCCGGCCAC
GCTGAAGTCGGCGTAGTCCTCGGCCTGGAACGCCATGCGATAGCCAAACGGCCGGGTCAG
GTCGACCGGCACGCCCTGGATCTGCAGCTGCCCTCGCCCATCGAAACCTGAGGCGGCCAT
GATCTGCTCTTCAGCGCGCGCACGGTTCTGCGCGTTGAGCTGGGAGAACTGGGCGCGCAT
GCCGATCTCGGCGTTCTCGCCCAGCTTCGGAATGGTCTCGCCGCGCAGGTCGCCGTTGGC
GTCGAAGGTGAAACGCACCTCCATCGAGGTGGCGTTACGCTCCGGCGTGTTGGCCGGGGT
GCGCGCCAGCGTGGCGTCGCGGGTACGCATCACCGGTGCACCCAGGTCACCCTCTGGCAG
CTGACCGAAGCGCGCCCACGCGGTGGTCGAATCCAGGTACAGATCAAACTCGGGAATGTA
GGTGATGGCGTGGTTGAAGCGGCCCAGCACCGGAATCTTCGGCAACGTCGGGCCACCGCC
GGCACCGATCAGCACTGGCGAGCTGGCGATCCCCTTGGCCGCCAGCAGCGCCTCCAGGAT
CGTCACATGGTCCTTGCAGTCACCATAGTGGTTGTCGAGGATGCTCTGCGCGCTGTTCGG
CTCCAGCCCGCCATTGCCCAGGTACACCGCCACGTAGCGGATGTTCTGCGCAACCCAGCG
GTACAGCGCATCAGCCTGCTCGCGGCGGTCGCTGATACCCGCGGTGATCTCATCAGCCAG
CGCCTGCAGCGCCGGGGTCACCTCGGCCGCCGGGCCCGCCTTGAGCTGGTAGGCGCGACC
CATCTGCGACCAGTCACGATAGGTACTGGCCATGATGTTCGGGCCGAACTCCCAGCCCGC
CGCCGACCAGTTCTGCGCCGGCATCGCCTCGCGACGCTGGTAGCGCCAGCGCCACTGCGC
CTGGCCATTCTTCACCGTCGGCCGATCGCTGCCCTGCACGCCGCGGCTGTCGATGAACAT
CGGCAGGTTGGCCGGCGCACTCAGGGTGACTTCGGCGTCCTCGTACTCGGTGAACACATT
GAAGGTCTCCCACAGGCCGAAATAGCCCGGGAAGTACGGCGTGGCCTGGGTGCGGCGCAC
CTGGTAGTACAGACGGGTGCCCGGGGCCAGGTTCGGGAACACGATCACCCGCACCTTGCG
GTCGGCATACATCGCCGCCGAGGCGCTGGAGTAGCTTTCCTGGGTGTAGATGCGGTCGGC
CGGCACGTCACGGCGCTGGCCGTCGGCGGTGATGGTGTAGGCGCCAAGCACCTCCAGGGT
TTCCATCTTCTCGCTGTAGCTCAGCCGCACCTGGCTGAACTGCTCGACCGAGGCCTTGGT
CTTGAGCAGCACTTCGTAGGTTTCGGTCTGCACATTGCCGGCATCCGGCCGCACCTGGTA
GTCGGCGCGGTAACGGACAATGCTGAAGTTGTTGCTGGCTTCGGTATCGCCGCTGGTGGA
AGGCGGCGCCGTGGCGGGCGCGGAGGTGGCGGTGTCTGCCAGTGCCGGGCCGGCAGCCAG
GAAGGCTGCCAGCGCCAGTGCCAGCGCGCTTGGTACGGGGTGAAGCATGCGTCGGTTCCT
TGGACGTCGTGGGGGATACGTCGGGTCTTACTTCGGCGGCGGCGGTGCCAGCACCGTGCG
GTCGCCGTTGTGCTCGGGCGGGCTGACCACGCCGGCCGCTTCCATGGCCTCGATCAGTCG
CGCTGCACGGTTGTAGCCGATCTTCAGCCGGCGCTGCACGCCGGAAATCGATGCACGGCG
GGTCTCGGTGACCACCCGCAGCGCTTCGTCATACAACGGGTCGGACTCGTCGCCGGACGA
ACTGTTCTCGGGCAGGCCGGTGGCGCCGACGACCACGCCGTCGCCCATCGTCTGAACTTC
GTCCAGCACGCCGTCGACATAGTCGGCAGGTCCCATCGCCTTGAGGTGCTCGACCACGCG
ATGCACTTCATCGTCGGACACGAACGCACCATGCACGCGCTCGGGCAGCGCGGTGCCCGG
CGGCAGGTACAACATGTCGCCGTGGCCCAGCAGTGTTTCCGCGCCGGACTGGTCGAGGAT
GGTGCGCGAGTCAATCTTGGAGCTGACCTGGAAGGCGATACGGGTCGGGATGTTGGCCTT
GATCAGGCCGGTGATCACGTCCACCGACGGGCGCTGCGTGGCCAGGATCAGGTGGATGCC
GGCCGCACGCGCCTTCTGCGCCAGGCGCGCGATCAGCTCTTCCACCTTCTTGCCGACGAT
CATCATCATGTCGGCGAATTCGTCGATGAAGATGACGATGAACGGCAGCGTTTCCAGCGG
ACGCGGTGCCTCGCCGAGCTCCGGGTTCGGCTTGAACAGCGGGTCCATCAGCGGCTGTCC
TGCGTCCTGGGCTTCCTTCACCTTCTTGTTGAAGCCGGCCAGGTTGCGCACGCCCACTGC
GCTCATCAACTTGTAGCGGCGCTCCATCTCGGCCACGCACCAGCGCAGGCCGTTGGCGGC
CTCCTTCATGTCGGTGACCACAGGTGCCAGCAGGTGCGGGATGCCCTGGTAGACGCTCAG
TTCGAGCATCTTCGGGTCGATCATCAGCATCCGCAGGTCTTTCGGCGAGGCCTTGAACAG
CAGGCTCAGCACCATCGCGTTGACCGCCACCGACTTGCCCGAACCGGTGGTACCGGCCAC
CAGCAGATGCGGCATGCGTGCCAGGTCGGCCACGGTCGGGCGACCGGCGATGTCCTTGCC
CAGCGCCAGGGTCAGTACGCTGGTCGACTTGTCATATTCCTTCGAGCGCAGCAGCTCGGA
CAGGAAGATCATCTCGCGGGTGACGTTGGGGATTTCCAGGCCGATCACCGACTTGCCCGG
AATGACGTCGACCACGCGCACCGACTTCACCGACAAGCCGCGCGCGATGTCCTTGTCCAG
CGAACTGATCTGGCTGACCTTGATGCCCGGTGCCGGCTCGATCTCGAAGCGGGTGATGAC
CGGGCCGGGATTGGCGCCGACCACCTGCGCATCGATGCGGAAGTCCTTCAGCTTGAACTC
GATCTGCCGCGACAGGGTCTCCAGCGTCTCTTCGTCGTAGCCCTTGGGCTGCGGCTTGGG
ATCATCCAGCAGCGCCAGCGGCGGCAGGTCCGAGCCATCACCGTTGACGCCGCGGAACAT
CGGAATCTGGGTGTCGCGCTTGGCCCGATCGCTCTTCTCGATCACCGGCTCCGGACGCGG
CTCGATCTTCACCGGCTCGCGCTTGGCGCGCACCTCGGCGTCGGCCTTGCGCACTTCCTG
GCGCTCCTCGCGCATCACCCGGGTCTGCTTCCACTCGGTGACTTCTTCCTTCTTGCGTTC
CAGCAACGGCGCCAGCGACATCACGCCACGGCCGATCTTCTCCATCACCGTGAACCAGGA
CAGCCCGGTCGCGAGCGTGATCGAGGCCAGCAGCAGCACCAGCACGAACAGGTTGGCGCC
CAGCGCGCCGAAGCCCACCGTGAGCGAATTGCCGACCAGCTTGCCGAGGATGCCGCCGGC
ACTGGAGACATCGCCACTGAACAGGCGCACATGCAGGAAGCCGGTGCCGGCAATCAGGAA
GCCGACCAGGCCAACCAGGCGCAGCGCCGGGTCCAGGTCGTTCTCGCCCTTGCTCTCTCG
CTTGAGCCCGAACATGGCGATCCACGCCAGCGCGCCGAGCACCACCGGCAGCAGGAAGGC
GATGTAGCCGAACAGCTGCAGCAGCACGTCGGCGATCCAGGCCCCGGCGCGGCCACCCAG
GTTGTGCACTGGCGCGACCACGCTGCCGGTATGCGACCAGCCCGGATCAGTCGCTGAATA
CGTGAAAAGACTGGCCGCCAGGTACAGCAGGGCCGGCGCGATGGCGATCAGGCCCAGATC
GCGCCAGAGGCGCTGGCGGCGTGGATTGTCGGTCGTCGCCGCCGCGGCCGTGCGACGTGA
CGCCTTGCTGTCGTCGGACTTGGAGCGTTCGGGGACCTGCTTCGCCACCTTAGACCATAC
CTTTGGAATGCGCTGTTAGTGATTGATAATAAATGAGACGGCGTCAGTTTTCAGTTATGC
GACGTCCGGCAGGCCAATCCGGGGGCCGAAACCACTGCTGGATGACGGCGTTCCGTTCAT
CGGCTTGAATCGCCCTGCCCCAGCCGCCACTCTATGACCAGCCAAGGATGCTGCGCAAAC
ATCGCCAGCGCCTTGTCCCATCTACCTTTTCGCGAGTTTACATGAGCACCAGCCTGCCCT
CCCGCCACCAGCGCCTCGTCATCCTCGGTTCCGGCCCGGCCGGTTGGACCGCCGCCGTCT
ACGCCGCCCGCGCCAACCTGAAGCCGGTCGTCATCACCGGCCTGCAGCAGGGCGGCCAGC
TGATGACCACCACCGAGGTGGACAACTGGCCGGGTGACGCCCACGGCCTGATGGGCCCGG
ACCTGATGGCGCGCATGCAGGCCCATGCCGAGCGCTTCGAGACCGAGGTCATTTTCGACC
ACATCCACACCGCCGACCTGTCGCAGCGTCCGTTCAAGCTGATCGGCGACAGCCACGAGT
ACACCTGCGATGCGCTGATCATCGCCACCGGCGCCACCGCCAAGTACCTGGGCATCCCGA
CCGAAGACGAGTTCAAGGGCCGCGGTGTGTCCGCCTGCGCCACCTGTGACGGCTTCTTCT
ACCGCGACCAGGACGTGGTCGTGGTCGGTGGCGGCAACACCGCCGTGGAAGAGGCCCTGT
ACCTGTCCAACATCGCCCGCAAGGTCTACCTGGTCCACCGCCGCGACACACTGAAGGCGG
AAAAGATCATGCAGGACAAGCTGTTCAAGAAGGTGGCCGAAGGCAAGATCGAGACCGTCT
GGCACCACCAGGTGGAAGAAGTGCTGGGCAACGACGCCGGCGTGACCGGTGTGCGCGTGA
AGTCCACGCTGGACGGCAGCACCCGCGACATCGACGCCCACGGCTTCTTCGTGGCCATCG
GCCACCACCCGAACACCACCCTGTTCGACGGCCAACTGGCGATGAACAACGGCTACCTGG
AAATCCGCTCGGGCCTGGGCGGCAATGCCACCCAGACCTCGGTGGAAGGCGTGTTCGCCG
CCGGCGACGTGGCCGACCAGCACTACCGCCAGGCGATCACCTCGGCCGGCTTCGGCTGCA
TGGCCGCACTGGATGCCGAGCGCTACCTGGACGCGCAGGGCAAGGCCAGCTGAGAGGCTG
ACCCGCTCCTGTAGGGCCGAGCCACGCCCGACTCCGGATGAAAGGCCGACGCCAGTGCGT
CGGCCTTTCTGTTTCATCTGCCCTATCCTTCCCTCATGCCTTCCCCCCGCTTCCTCGACT
CCCTGCAGTCCATCCCCGCCACCGACTGGGATGCCCTGCACGACGGTCAGAACCCCTTCG
TCAGCCACGCCTTCCTCTCAGGCCTTGAACAGCACGGCTGCCTGCGCGAGGACTGGGGCT
GGCAGCCCCGGCACTTCACGCTCTGGGAAGGCGACAGCTTGGTCGGCGCCATTCCGGGCT
ACCTGAAGACCAATTCGCACGGCGAGTTCGTGTTCGACCATGCGTGGGCCAACGCGTATG
CCCGTCATGGCCGCGATTACTATCCGAAGTGGCTGGGCGCGGTGCCGTACTCGCCGGTCA
CCGGCCCGCGGTTGCTGGCCCGTCACGATTCAGGTCGCGCCACCTTGCTGTCGGCATTGC
GCGAGGCGCTGCCTGCACTGGACGTGTCCTCGGCCCATATCAACTTCCACACCGCAGTGG
ACGAGGCGCTGTTCGGCGATGACTGGCTGCTGCGCGAAGACGTGCAGTTCCAGTGGCAGA
ACCCGGGCGATTGGGCCACATTCGAGCAGTTCCTTGGCGCGATGAACCACAAGCATCGCA
AGAACATCCGCCAGGAACGGGCCAAAGTCACCCGCCAGGGCATCACCTTCCGCGTGGTGC
ACGGCGATGAAGCCAGCCGCGCGGACCTGCAGGCGATGTATCGCTTCTACCTGCAGACGT
TCCTCGAGTACGGCAACGCCCCGGCGCTCACCGAGGCCTTCCTGCGCCATCTGGCCATTT
CATTGGGCCGCGGGCTGGTGCTGTTCCTGGCCGAACAGGACGGCGAGCCGATTGCCGGCG
CGCTGTGCCTGCGCGGTGGCGACACCCTGTACGGCCGCTACTGGGGCGGCGCCACCCTGC
CCGGCCTGCACTTCGAGGCCTGCTACTACCAGGGTATCGAGTACTGCCTGCGCGAAGGGC
TGACCCGATTCGAACCGGGTGCACAGGGCGAGCACAAGCTGGCGCGGGGCTTCCTGCCGA
CGCTGGTGCGCAGCCGGCACTGGGTGGCCGATGCGGATTTCGCAGAAGCACTGCAGGACT
GGTGCCGGCAGGAACGGCGCGATGTGCGGCGCTACCAGCAGGAGCTGCAGGGGCATGGGC
CGTTCCGCGTAGAGCCGTAGAGTCGGGCTTGCTCGACTGGCGCGGCGCCGAGAAGCGTGC
CAACCAAGGTTGGCACCTACCAGGGCAGCGGGGCGCGCCAACCAACGTTGGCACCTATCA
GGACAATGGCGAGCGCGCTGCGCTCAGGTGCACTGCCAGAAGTGCCCACTCACCCGACAC
GTCGCGCACCAGAACGTATAGAGCATGCCGCCGCTGCCCCACAGCAGCGTGCCCTCACTC
GTGGTCGGCAGCGTCGAATCCAGCTGCATCACGAAGGGCATCTCCTCGCCGCAATCGATG
CACGCCGGGTACCAGGCACTCTGCACCCAGCTGGGCGCGCCGCCCACGCGCGACAGGTTC
TGCCGATGGTTGGACTGGCCCCAGTCCTGCTGCTGCCACCGCATGGTATCCATGGCGACC
AGGCCGATCTCGGCACGCATCAGGTCACCGCTGTCGGTCGGCGTGGCCGGCACCTCCAGA
CGCTGGCTGGGGTGGCAGCTGGGCAGGCCGACGGCATCGTGGCGATAGAAGCGCACGGGC
GGGTCTTCCCAGCCGCAGCAGTCCAGGCACAGGCCCAGCGTGATCTCACCCGCCGCGCCC
GGCTGCACCGCGGCAGCGTCGGTTCGCAGCAGGCGCTGCAGCGGTGCATGGCAGCTGCCA
CACAACGCTTCCAGCGGCCCTCCCATCTGCCCCGCATGGTGCACCTGCCCACCATTCCAG
GTCGGGTGCAGGCGCCAGATACGCTTGCGCCAGCTCGGTTCGTCCGCCTGCTGCGCGCGA
TGCTGCTCGCGGCCAAAGCGGATGTGCAGCGGCCGCTCCCCATGCAGGCGGCGCGGCAGC
GGCCCATCAGCCACGCCGGCCCAATGCGCCCAGACCTCAGCATCCAGCGCGCCCCAGTCA
GCGAGGTAGCCGCGGGCAACGGCATAGCTCTCGGGCTGCGCCGCGAGCAGCAGCGCCCTG
GCCCGCGCCATTTCGCGATCGTCATCGGCTTCGGCCAGAATCTGCGCCCACTGCACGGCA
GTGGCAGACGGCAGGCCCCGCCACACCTGCGAAGCCAGCTGCAGCTCATTCTCACTGGCA
ATCGCCAGCAAGGCCTCCCAGTCGTCCTGCAGCACCTGCGGCGCCTGGTAGCTGGCGAAT
TCGATCACGCTGGCCAGCAGCTCACCGCGCTCGCCATCACGATAGCGACGCCAGGCCTCG
GCACAGATCGGCGCAACCGCTTCGTCGGGCAGCAGATCCAGCGTCATGTCGAGAAAGGCC
GAGCTGGGTGAACGCCGGGCAAGGGCCAGCCGCATCAGCGCACCGAGCTGGCCCGGCTGC
TCAGTCGCCAGCGCCAGCAGCATGCTCTGGCTGTCGTTGCACGTGCGCGGGTTGTCGTGC
ACATCGAGGATGGCGGTGATCGCGTCACTCATGCGTGGGCTCCTTGCCGTTGGACGCTGA
TGGTGCCAGACATCAGCGGTCACCACGGCGAATACAATGGCGGCATGACCCGCCAGCTGC
CCTGGCGCCTGGCTGATGCGCCGGACGCCCCCTTTCCTCCAGCCGAGACCGCGCTGCGCC
AGCCCGATGGCCTGCTCGCCGTCGGCGGTGACCTGCACCCGGTGCGCCTGCTCAATGCCT
ACGCTGGCGGCATCTTTCCGTGGTTCAGCGAGGGCAAGCCGATCCTGTGGTGGTCGCCGG
ACCCGCGCATGGTGTTCCGCACCGAGGGCGTGCATCTGTCCAGCCGGTTCCGCCGCCAGC
TGCGCAGCAGTACGTGGGAGGTCACCGCCGACACCGCCTTCAGCCGCGTGATGCGCGCCT
GTGCGGCAGCACCGCGGCCCGGCCAGGACGGCACCTGGATCAGCCCGGCGATGGTCGAGG
CCTACGGCCAGCTGCACGACCTGGGCTTCGCCCATTCGTTTGAAGTCTGGGACCGGCAGA
CCCTGGTCGGTGGCATCTACGGGGTGGCAATCGGGTCGATGTTCTTCGGCGAAAGCATGT
TCAGCGGCGCCAGCGGCGGCTCCAAGATCGCCCTGGCCGCCCTGGCATCCACCCTGCATG
GTTGGGGCTGGGAACTGATCGATGCCCAGGTGGAGAATCCGCACCTGCTGCGGATGGGCG
CCGAGCACCTGCCGCGCGCGGAATTCCTGCAGCACGTGCGCCGGGCCGTGCGCGGTGACG
GCCGGGAAGGCCCGTGGACCCAAGCGGTTGGACGCCTGCCAGCACGGCGTTTGGCCGGGG
GTTAACACAAACTTTGCAAGCTGGCGCCGTCAAGCGTAAAATACCGCGCCTTAGGCCCAG
CGTGGCCGTTTTCTGAACCGCACAGGACTACATGTCGAAAGACGATTCCATCGAGTTCGA
GGGCACCGTCAGCGAGACGCTGCCGAACACCACTTTCCGCGTTCGCCTGGAAAATGGGCA
CGAAATCATCGCCCATATCTCCGGCCGCATGCGCAAGAACTACATCCGCATCCTCACCGG
TGACCGGGTCAAGGTTGAAATGACCCCGTATGACCTGACCAAGGGTCGTATCACCTACCG
CATGAAGTAAGCGGTCGGCGCCTGGCGCCACTCGACAAGGCCAGCCCTGGTTGCTGGCCT
TTTGTCATGCCCGGAATCCGGCCCTGCCGGAGGTCACCGTGACCGAGCTCACCGTGGCGT
CGGTCAGCCCCGCTTGCGGCAGATTCGCGCCTGCAGCCGCCGCGGCATCGTGGGATCCGA
TCCAGTCCGGATCGCCACCCCCTCCCGATCATGAACGCCCTGCTCCCGCACGTCCTGCTG
CCGGCAGTTCTGCTGGTCAGCCTCCCCCTGGCGGCATTCGCCGCTGAATCCAGCAAGCCC
TCCAACGCGTCCGAGTGCATTGCCCTCGGCGCCAATCGCGATATCCGCCCCTCCAGCACG
GAACGCGAGGTGCTGCTGCGCGACGGCGACAACCACTATCGGGTGCACCTGCAGAAGCGC
TGCCTGGGCGCTGCCGCCTCGGCCAGCTATGTCTTCTTCACGCCCAGCACCCCTGAACGG
ATCTGCGGCGATGCCCGCAGCACACTGAAAACCGACAGCAATCACTGCACCGTGACCCGG
ATCGAACCGATCGATGCGGCGACCTTCAGGCGGCTGGCGCAGCAGGGGCGTTGAGTTGCA
GTGCATGCGACAAGGGCGGCCGAAGCCGCCCTTGTCATTTCCAGTCTTTCACGCCAAGCC
TGCGGCGTCAGCTCATTCCACCGTGACCGGCAGCAGCCGCTCCGGCTCGGCCTGGGTCTC
GACCACCAGCTCGTCGTCGCGCACGTCGATGCTGACCTTGCCGCCGTTGACCAGCTTGCC
GAACAGCAGTTCGTCGGCCAACGGACGCTTGATCTTGTCCTGGATCACGCGGGCCATCGG
ACGGGCACCCATCAGCGGGTCGAAACCATGGTGGGCCAGCCAGTCGCGCGCGGTCGGGGT
GGCCGACAGGCTGACGTGCTTGTCCTGCAGCAGCATCTCCAGCTCGATCAGGAACTTGTC
GACCACGCGCAGGATGTGCTCGAAGCCCAGCGCCTGGAACTGCACCACCGCGTCAAGACG
GTTGCGGAATTCCGGGGTGAAGCTGCGGCGGATGGTCTCCATCGCGTCGGTGGCATGGTC
CTGCTTGGTGAAGCCGATCGACCGCCGCGAGGCCTGCGCGGCGCCGGCATTGGTGGTCAT
CACCAGCACCACGTTCTTGAAGTTCGCTTCGCGACCGTTGGTATCGGTCAGCACACCGCG
GTCCATCACCTGCAACAGGATGTTGAAGATGTCCGGATGCGCCTTCTCGATCTCATCCAG
CAGCAGCACGCAATGCGGCGTCTTGACGATCTTCTCGGTCAGCAGGCCGCCCTGGTCGAA
ACCGACGTAGCCCGGAGGCGCGCCGATCAGGCGGCTGATCGAATGCGGCTCCATGTACTC
GGACATGTCGAAGCGGACCAGCTCGATGCCCAGCTGCAACGCCAGCTGCTTGGTCACTTC
GGTCTTGCCGACACCGGTCGGGCCGGCGAACAGGAAATTGCCGATCGGCTTTTCCGGGTT
GCCCAGGCCCGAACGGGCCAGCTTGATCGCCGAGGACAGCGTCTCGATGGCCGGGTCCTG
GCCGAAGATCACCATCTTCAGGTTGCGCTCCAGGTGCTGCAGCACATCCTTGTCGGTGGC
ACTGACCTGCTTGGCCGGGATCCGCGCCATCTTGGCCACGATCGCCTCGACCTCCTCGAC
GTCGATCAGCTCCTTGCGCTGCTCCTCGGGCAGCAGGCGCTGGCGGGCACCGGCCTCGTC
GATCACGTCGATGGCCTTGTCCGGCAGCAGGCGGTCGCCGATGTGCTTCACCGACAGGTC
CACTGCGGCCTGCAGGGCCTCGTCGGAGTAGGTCACACCGTGATGCAGCTCGTACTTGGA
CTTCAGGCCCTGCAGGATCTCGTAGGTCTCGCCCACCGTCGGCTCGACGATGTCGATCTT
CTGGAAGCGGCGCGCCAGCGCGCGGTCCTTCTCGAAGATGCCGCGGTATTCCTGGAACGT
GGTCGAGCCGATGCAGCGCAGCTCGCCCGACGCCAGCGCCGGCTTGATCAGGTTGGACGC
ATCCATGGTGCCGCCCGACGCCGAACCGGCACCGATGATGGTGTGGATCTCGTCGATGAA
CAGCACCGCGTTGGGCACCTTCTTCAGCGCGGTCAGCACGCTCTTCAGGCGCTTCTCGAA
GTCGCCACGGTACTTGGTACCGGCCACCAGTGCGCCCAGGTCGAGCGAGTAGATCACCGC
GTCGGCCAGCACGTCGGGCACCGAGCCTTCGATGATGCGGCGGGCCAGGCCCTCGGCGAT
GGCCGTCTTGCCTACGCCCGCCTCACCGACGTACAGCGGGTTGTTCTTGCGGCGGCGGCA
CAGGACCTGGATGGTGCGCTCGATCTCGTCGGCACGGCCGACCAGCGGGTCGATGCGACC
GGCCCGGGCCTGGTCGTTGAGGTTGCTGGCGAATTCGGTCAGGGCATCCCCCTTGGGCTC
GCCCTCCCCGCCTTCCATGCGGCTCTCGCCCTCCGGGGACGAAGACGACTGCTCGCCTTC
ATCGCCCAGCTTGGCGATGCCATGGGACAGGTAATTGACCACATCCAGCCGGGTCACATC
CTGCTGGTTGAGGTAATAGACGGCGTGGGAGTCCTTTTCGCCGAAGATGGCGACCAGCAC
ATTGGCGCCGGTGACCTCCTTCTTGCCCGAGGACTGCACGTGGTACACGGCCCGCTGCAG
CACACGCTGGAAGCCCAGGGTCGGCTGGGTGTCGCGGCCATCGTCTTCCGCCAGGCGGGA
CACGGAGGCCTCGATGGCCTGCTCCAGCTCCTGGCGCAGGCGGTCGGCATCGGCACCACA
GGCCTTCAGTACGGCCTGGGCTGACGGGTTGTCGAGCAGTGCCAGCAGCAGGTGTTCGAC
CGTCATGAACTCATGCCGGGCCTCACGGGCGCGCTTGTAGCACTGGCCGATGGTGTGTTC
GAGGTCTTTGCTGAACATGGATTACTCCGGCGGCAGATGGGGACAATATGCGGCCTGACT
ACGCGATTTCCATCACCCTAGCGGATTGCGGCGTTCAGATGGCGTTAGCAGTACAGATCG
CTTGATGTTCATTCACTCCAGGACAGCCCACCCAGCATGAGCGAACCCTACCTGAGCCGC
TGGCGATTGCGGCGTGATGGCCCGGCCATCCGTACGCCCCACGCCCGGCTCTGGCCGGTG
CTGACCGCTGCGGGCGAGCCAGCGATGCTGAAGATCAGCAGCGAGACCGAGGAGCAGAAC
AGCCATCGCCTGCTACGCTGGTGGAACGGCGATGGCGCCGCCCGCCTGCTGGCCCACGAG
GGGCCTGCGATCCTGATCGAGCGTGCCCGCGGTGACTCGCTGCGGCAACGCTCGATCGAG
GGCGACGATGACGCCTGCACCGCGATCCTGTGCCAGGCCCTGCAGCGGCTGCACCGGCCA
CGGAGCGCGCCGCCAGCGGAACTGGTCTGCCTGCGTACATGGTTCGCCGACCTGCTGCAG
CCAAGGGCTGTCCTGCCGCCACTGCTGGAACAGTGCAGATCACTGGCGGAGGGGCTGCTG
CATGACGAACAGGAGATCCGCCCGCTGCACGGCGACCTGCATCATGACAATGTGCTGGAT
TTCGGCCCGCGCGGCTGGTTGGCGATCGACCCGAAGCGACTGCTGGGGGACCGTGCGTTC
GATTACACGACGATGTTCAGCAACCCGGACCTCTGTGGTCCGGGCATCCACGTTGCGACG
CGGCCCGAGCGGTTTGCGATCCGCCTTGAGCAGGTCTGTGCGCTGGCCGAACTGGAACGC
ACACGCCTGCTGCGCTGGATCGCGGCCAGCACTGCGCTGTCGGCAGTGTGGTTCAGGGAT
GACGGCGACCCGGCCGATATCGACGAGACAGTCGCCCGGATGGCCCTGGAGGCGCTGGCG
GAAGCGTGAAACCCACCCCGTAGGCGCCCAGCTTGGTGGGCACGCGCCATCCCTGATCGA
CACGGGCTTCTGCCTTGGTAGGTGCCCACCTTGGTGGGCACACCCATCCGGGATCGATGT
GCCCGGACGAGAACCGGCAGCTGGTCAGGCCTTTTCCATCGTGCACAGCAGCGGGTGCTG
GTTCATCCGCGAGTACTCGTTGACCTGGGCGACCTTGGTCTCGGCCACTTCGCGGGTGAA
CACCCCGCACACGCCGCGGCCGCGGGTATGGACGTGCAGCATCACCTGCGTGGCCTTGTC
CAAGTCCATGCTGAAGAACTGCTGCAGCACATCCACCACGAAATCCATCGGGGTGTAGTC
GTCATTGAGCAGCATCACCTGGTAGAACGGCGGCGGCGCCACTTCCGGGCGCACGGCCTC
TACGGCGACGCCGTGCTCGTGCTGGGAATCGGGGGAAGACTCATGGGGCATCGGGCCATT
ATAGAGGCTCGGGCGCGCCTGCGTCGGCCTGCCGCAGATTGGACGGCACGCACGCCCACC
GTCACAATTGCACCCTCTCTCAACACTGTTTCACAGGATCTTCATGAAAAGGACCCTTCT
CCCCGCCCTCCTGATCGCTCTGGCTGCCACCGGCTCCGCTGCCGCCGCAGACGCCGACAA
GGCCGTGGCCCGCCATCTGGACAAGCTGGGCTACACCTACGAAGTCGATGAGGACGGCGA
CTACCGCATGGTCTTCGACGTCGAGGGTGACCGCACCCAGATGGTCTACGTGCGTTCGTC
GGTGGAAGATTTCGGTACCCACAACATCCGCGAGATCTGGTCGCCGGCCTACAACGCGAA
GACCAAGCAGTTCCCGGTGGCCGTGGCCAACCGCCTGCTGGAAGATTCGCAGGATGCCAA
GATGGGCGGCTGGGTAAAGCAGGACACCACCGCCATGTTCGTGGTCAAGATCGACGCCGA
TGCCACTGCCGACCAGCTCAGCGACGCCATCGATGCGGCCATCCGCACCGCCGACGCCAT
GGAGCTGGAACTGACCAAGAAGGACGAGTTCTGAGTTGAACGCCACGCCGGACCCGCGCT
GGGCACCGCACGCCACCGTCGCCACGGTGGTGGTCGACGGCGGCCGCGTGTTGCTGGTTG
AAGAGACCATCGATGGCCGGCAGGTGCTGAACCAGCCGGCCGGCCACCTCGAGCCGGGCG
AAAGCCTGGCCGAGGCGGCCCTGCGCGAGACCCGCGAGGAAACCGGCTGGACGGTGCAGC
TGACCCATTTCATCGGCTGCTACCAGTGGACTGCCGGCGACGGCACCGCCTTCCTGCGCT
TCTGCTACGCGGCGCGCCCGGTCTCACACGACCCGGCGCAGCCACTGGACACCGGCATCG
ACCGCGCGCTGTGGCTGACCCCGGCCGAACTGCAGGCCGCCGGCGAGCGCCAGCGCAGCC
CGCTGGTCTGGCAGGTGGTGGCTGATTACCTGGGTGGCCAGCGCCATCCGCTTTCGCTGG
TCCGGGAGGTCGCATGAGCACTCCGCGCGTGATGGTGGGCGTCTCCGGAGGTGTCGACTC
TTCGGTCGCCGCCTGGCGCCTGGTACAGCAGGGCGAAGCCGTGGCCGGCCTGTTCATGCA
GAACTGGGCCGACGATGGCAGCGGCGACTGCCGCGCCGAGGACGACCGCCGCGATGCGGT
GGCCGTCTGCGGCCTGCTCGGCATCCCGTTCCACTTCCGCGACTTCTCAAGCGAGTACTG
GCAGGGCGTGTTCGAGCACTTCCTGGCCGAGTACGCCGCCGGTCGCACTCCGAATCCGGA
CGTGCTGTGCAACCGCGAAGTGAAGTTCAAGCACTTCCTGGATGCCGCCCGCGAGCTGGG
CGCCGAACGCATCGCCACCGGGCACTATGCACGGGTGACCCAGCGCGGCCACCAGTGGCT
GCTGCTGCGCGGCGCCGACCGTTCCAAGGACCAGAGCTACTTCCTGCACCAGCTGGGCCA
GGAGCAGCTGGCGGCCACCCTGTTCCCGATCGGCGACCTGGAAAAGACCGACCTGCGCCG
GATCGCGCGTGACGTCAGCCTGCCGACCCACGCCAAGAAAGACTCCACCGGCATCTGCTT
CATCGGCGAGCGTGACTTCCGCGAGTTCCTTGGCCGCTACCTGCCGGCCAGGCCCGGCCA
GATCCTCGACCCGGCCGACGGCAGCGTGATCGCCGAACATCCGGGCGTGTTCTATTTCAC
CCTGGGCCAGCGCGAGGGCCTGAACATCGGCGGCGTGCGCGGCCGCCCGGCCGCACCGTG
GTACGTGGTCGGCAAGGATGTGGCCAGCAACGTGCTGTACGTGGACCAGGACCGCGACAG
CAAGTGGATGCTGTCCGAGCGCCTGCGTTCGGAAACCGCGCACTGGATCGCCGGTTCGCC
GCCGGCACGGCGCTTCGAATGCACCGCCCAGACCCGCTACCGCCAGCCCGATGAGCCGTG
TACGGTCCAGGTGCTGGACGATGGCAGCGTGCTGGTCACCTTCGCGCGCCCGCAGCGCGC
CGTTACCCCCGGTCAATCGCTGGTGCTGTATGACGGTGACGTGTGCCTGGGTGGCGCGGT
GATCGCCGCCACCGATGCGCCGCTGGAACAGCGCCTGCGCACCACCCCGTCCCCTTTTGA
GGTAATCGCTGCATGAGTTTCACTGTCGACGACCGCGTCCTGGCCCTGGCCGGCATTGCC
CAGGCCCTGCAGCAGGTACGCCGTATCGCCGATACCGGCCATTCCGACGCCGCCGCCGTG
CGCACCGCCGTGGACAGCGTGTTCCGTGTCGATGCGTCCTCGCCGCAGGAGGTGTTCGGT
GACCGCCATGCACTGAAGTCCGGCCTGCGCCTGCTGCACAACTACTTCCGCAGCCAGGGC
CAGGACCCGATCCTGCCCAAGCTGGCCCTGTCGGTGCTGCAGCTGGAGCGTCGCTTCGTT
CAGGATGGCGCCACTGTGAACAAGGTCGCCTCGGGCATCGAGCGCGCCCAGCGCCAGGCC
ACCGAACTGGGCGACAGCGGCCACCCGGACGTGCTGGCCAACCTGGGAGGCCTTTACGCC
GACACCATCAGCCACCTCAAGCCGCGGGTAATGGTGCAGGGCAACCCGCACTACCTGGGC
CAGGCTGGCGTGGTGGCCGAGATCCGCGCCCTGCTGCTGGCCGCGGTGCGCGCTGCGGTG
CTGTGGCGGCAGCTGGGCGGCAGCTACTGGGACTTCCTGTTCAGCCGCAAGGCGATGATC
GAGGCCGTGGACCGGCAGCTGGCCTGAGGGTGTGGGGTCGGATCCCTTTCCGGCACGGAA
AGGGCTCTGACCCCGAAGCCGCCAAGGCGCCGGAAAACCGGCGCATTCAGAATGCACTTC
GAGGCATATCGACGTTAAAGAGAAAGGGGGTACGGCCGATACATCCTCCGTGCACCTCCC
GAGAACGTCCATGTACTCACGCATTTTCATCCGTCTGGCCGCCCCCCTGGCTCTGACCCT
GCTGCTCCCCTTCGCCATCGGTTTCGAATGGCCGGCCGCCCTGCGCTGGGCGATCCTGAC
CACGATGACGCTGAGCTGGCTCGGCTTTGCGTGGTGGACCACCCGCACCCAGGCACACCG
TTCCCCGGAACACGCCCGTGTCCTGCGTGAGCAGGACCAGCTGCTGACCGAACTGCGCAA
TTTCGTCGGCAACGAGATCGAGGGTTCGCGCGGCGAAGTGGAACGCGCCCGTGACCTGAT
CCGCCAGGCCGTCTCCAGCCTCGGTGGCAGCTTCGATGCGATGAACCGCAAGTCGCGCCA
GCAGAGCCAGGCCCTGTCGCGCATCGTCGACCGCGCCGGTGACGAAGGCAATGCCGGCCT
CGACGTTGCCCGTTTCGCCCAGCACGCCAGCCACCGCATGGAACAGCTGGTCGAAGCGTT
GGAACAGGTGAGCGGCCAGAGCAGCACCACCGTGCAGCACATCGACCAGATGGCTCAGCA
CCTGGATGGCATCTTCGCGCTGCTGGAAGACGTCAAGTCGATCGCCGACCAGACCAACCT
GCTGGCCCTGAACGCTGCCATTGAAGCGGCACGTGCCGGTGAAGCCGGTCGTGGCTTCGC
GGTGGTCGCCGACGAAGTGCGCAACCTGTCCGAGCGCTCGACCACCTTCAACGAGCAGAT
CCGCAAGCTGGCACACAGCTCCAAGGACGCCATCGCCAAGGTGCGCGAGACGGTCTCGCA
CATGGCCTCGCGTGACATGGACCGCTCCCGCGAAGCGCGCCAGGAAGCGGCGGCGATGCT
CGACAACGTCGCGCAGATCAACGCCTCGCTGGGTGACGGCATGCGCGAAGTGTCCGAGTG
CGCCCGTTCGATCGATGGCAGCGTGGCCGAAGCCGTGCGCGCCCTGCAGTTCGAGGACAT
CGCCACCCAGGCGCTGGGCGGCGTGCACACCCACCTGGACCGCCTGACCGCGATCAACCG
CGAAGCGGTGGCCCTGCAGGAACTGCTGCACCGCAATGGCGGCGTGTTCGACGAAGAGAT
CGCCACCGCCCTGCAGCGCACCGGCAGCCGCCTGCGCGAACTGCGCAGCGAGTGGGAACG
CCCGCCGCACAAGCCGGTTGCCCAGCAGAGCATGGGCGCCGGCACCGTCGAGCTGTTCTG
ATCCTGATGTCCGCTGCCCTCGCCGGCAGCCCGCAAGGCCCCGGTTCGTCCGGGGCCTTT
GCCTGTGACCCGCCGTTGGATGCATCCTGTACCCGCACCATGACCCTGATCCGCGCCCTG
CCCTCCCTCACCGATAGCGAGCGCCCGCGCAACGCGAGCGTGCGTGAGCAGCTGCAGCAG
CTGGAAGAGGTCGCCCGCGAAGAGATCCGCGAACTGCAGCAGCTGGCGGACGCGCGCCCC
GCCCCGCCGCGGGCGGACGAGGCGCTGCTGGGACTGGCCTGGGACCTGGGGTTGGACGGG
GAAGCGCTGAAGTAGATCCACGCCGTGCGTGGACGGCTTTCATCCGCCGGTGTGACGCCT
GGCCCTCGCCGCAACATCCACGCATGGCGTGGATCTACCGGGGTGGCGAAATCGTTGTGG
CATGATCCACCGATCCCGTTCATGGAAGACCGATGGCCATCACCCTGATCGCACTCCTGC
TGATCGAGACCGTCCTTCTGATGGCCTGGGTGGCCGGTTATTTCAGTTGGGGCATCACCC
TGTTCAACGAACGCATCGCGGCGTCACCGGCCATGCAGGCCCGCCTCTCGCTGGGCAGCC
TGGAACGTGACCTGCCGCAGGACAAGTGGCTGCAACTGGCCTTCCATGCGCTGCCCGATG
GCAGCATGGCGTTCCGCGAGAGCTTCGCGCCGAGCTTCGGCCTGCGCTACTTCCCGGTGA
TGCGCGGTCGCATCGTACTCAACGCGCGACGGCACGAAGTGCGGGTGATTGGCCTGTGCA
GCTGGTTCGTGGCCATCCTGTCGCTGTTGCTGTTGCCGCTGGTGGCGATGCGCCCGGTGG
TGGCGCCGATGCTGCTGGTGCTTCCGCTGTTCCTGGCCAGCTATCTGGTCCAGAAGCGGC
GCTATGCGGCCATTGTAGAAGCGCTGCGCATGCAGCTGAGGGCGGATTTTCCGAGGTAGA
TCCACGCCATGCGTGGATGATCGACAGGCACAGGCATCCGTGCCGGCCAACGGTCGGCCC
CCACCAAAGCGGGTTGCGGTAGATCCACGGCATGCGTGGATAGGCACAGCAGCCAGGGTC
AGTTCCAACCAGTGCAGCTGATCACCGCATCAGCATCACTTCCCCACTGGCATCGGTGCG
CAGCGAAACCGGCTGTGGCTGGCGCAGCCACTGCGCCAGGTCACGCGGGCTGAGCGGGCG
CGAGTACAGGTAGCCCTGGATCTCGTCGCAGCCCTGGCGGCGCAGCATGTCCTCTTCCTG
GTGCGTTTCCACGCCCTCGGCCACCACCTTCATGCCCAGCGCGTGGCCCAGGTGCACGAT
GGCCTGGGTCACTTCGGCCGTACCCGAATCGTGCAGCATGCCCTGCACGAAACTGCGGTC
GATCTTCAGGCGCCCCACCGGGAAGCGGTTGAGGTAGTTGAGATTGGAGAAGCCGGTACC
GAAGTCATCCACCGCCAGCGGCACGCCGTGCCGTTCCAGCACGTCGAAGCAATGGCGCAG
GATGTCGGTGTCACGGATCAACGCCGACTCGGTCAGTTCCAGCTCCAGCCGCTGCGGTGG
CCAGCCATGGGCGTGGCAGATTTCGATCACACGCTCGGCAAAGCCGCGGTCTCGCAGCTG
TACCGCAGAAACATTCACCGCAATGCGGTCGAAACGCAGACCGGCACGGTCCCAGGCGGT
TGCCTGGCGGCAGGCCTCATTCAGCACCCAGTCGCCGATCCGCACGATCTCGCCGCATTT
CTCGGCAATGGGGATGAACTCGGCCGGGCTGCAGTAGCCGATCCCGGGGCGGTGCCAGCG
CAACAGTGCCTCGATCGCCGGCCGCTCGCCGTGGTGGGCGTGCAGCAGCGGCTGGTAGGC
CAGGCTGAACTCTTCGCGCTCGATGGCGCCGTGCAGGGCATGCTCCAGCTCCAGCTTGCG
CTGGATGCGGGCCAATGCGTCCTGGCTGTAGTACTGGTAGGTGTTGCGCCCCGCTTCCTT
GGCTGCGTACATCGCGGCATCGGCGGCACGCAGCAATGAATCGAAATCGGTCTGTGCATC
GCCCAGCATCGCGATGCCGACGCTGGCGCCGACCTTCAACGTGGTCTCGCCACGACGCAG
CGGCTCGGCCAGCGAAGCGATCAGCTTGCGCGCGACGTGGCCGGCGTCTTCCGGCTCGGC
CAGGTCGCGCAGTACCACGATGAATTCATCACCACTGAAGCGGCCGAACAGGTCGTTGTT
GCGCAGGTTCTGGTGCAGGCGCGTCGCAGCGGCCTTCAGCAGCGCATCACCGGTGGCGTG
GCCGAAGCTGTCGTTGATGGTCTTGAAGCCATCCAGGTCGATGAACAGCATCGCCAGCGA
TGTGCCACGGTCACGTGCTTCCTCGATGGCCTCTGCCGTCTGCTCGCCGAGCAGCACGCG
ATTGGGCAGGCCGGTCAGCAGATCGTAGTGGGCCAGCAGTTCGATGCGCTCGTTGGCCTC
GCGCTCGCGGGTGATGTCACGGAACAGCACCACGAAGCGCGGCGGCAGGCGGTCACGGCG
GTCCAGCTCGATCAGCACCTGCACCCAGACGCGCAGGCCGGACTGGCGGTAGAAGCACAG
GTCCAGCTGCTCGGGCAGCCCCCCGTTGGCGATGCGCGCCAACGCCGCTTCGAAGGCATT
GCGTGAGTCCTCGGTGTACAACGCCAGCGCCTGGTCGAGGGTGATCGGTTCCTTGCGCAG
GCCGTGAATGCGATAGCACTCCTCGGTCCACTGCATGTGCCGGGTCTTCACCTCGATCTC
ACAGCCGCCGATGCGGCCCAGCGCGGAGACGCGGTTGAGCAGCTCGGTGCGCCAGCGGAT
CAACGCGTCGGTCTGGTGCTGCTCGGTGATGTTCTGCACCTGTCCGAGCAGTCGCTTGGG
CTGTCCGTCCATGTCCAGCAACGGCTGCATCCACAGCCGCAGGTGCTGCGACGGCTCGTT
GCCCCGGGTCAGTTCCAGTTCGAGATTGGCGGCACGGCCATCGCGCCACAACCGCCGCCA
CGCCGCGCGCAATGCGCCACGTGAACGTGGGTGCAGCTGCTTCAGCCAGCGCCGCTGGCC
GGGTACGGCGCCCTGCTCCAGCGCAAGCATCGAACGCAGCTCCGGCGACCACCAGAAATG
ACCACTGTTGGGGTCGAACGACCAGCTGCCCATGCTGGCGATGCGCTGGGCCTCGCTCAG
GTGAAGCTGCTGTTCCTGCAGCAGCCCTTCCAGCTGCTTCTGCTGTTCGATATCGGTATG
GGTACCGACCATGCGCAGCGGCTGGCCATCGGCGGTGCGCGCGACCACGCGGCCCCGGTC
CAGTACCCAGCGCCACTGGCCATCGGCCTGGCGGAAACGGAACTGCGCGCTGTACTGCTC
GCTCAAGCCACGCAGATGCTCTTCCAGTGCGGCCCGCACCTGGGCGATGTCCTCGCCGTG
CACGCGGGCCAGCATCTCGGTGGCGGTTTCATCGCCCACTGCCGGGGTGCGCACCACACG
GTCACTGGGAATGTCCCAGTCCCACAGGCTGTGGCCAGCACTGTCCAGCGCCAGCTCCCA
GCGCCCACCGCCGCCGAGCGGCACCGGTTCGGGAATGCTCAGCGTAAAGGCCAGCAGGTT
GCCGGCGCCATCGTGCACGGCGCGCAGGTGGCCATCGTAGTGCCCGTGCGGGCCACCCGG
CAGCGTGCAGGCCACGATGCCGCCATCGGCAGCCATCAGGCGCAGATCTTCCAGCATCGG
CGCATACGCAGCCACGGTGGCCGGCAGGCCATGCTCGCGCGCAGCCGGATTGGCCGCCAG
CGGGCGACCCGTGCGGTCGACGATGACCAGCGCCGACGCAAGCGGGTGCTGCAGCAGGCT
GGCGATGATCCCTTGGTCCACGCGATCTTGCTCCGGATGACACGCCCGTCAGCGGGGCAC
GCAGTGGTTAACGGCGCCTGCGGCGGATAATTGAGTGGTCTGGGCGCACCTGCGCGGTAA
GATGGCCGGCGCCCCTTTCAACCAGCCCGTCCATGCCTGCAGAACCGACCGGCACCGCCC
TTGTACCCGATCCGCGGATGGCGCAGGCGCTGAGCCGCGACCGGCGACGGGTGGTCCTGA
GCTACCTGGTGATGGCATTGGCCTGGATGATCGCTTCCGACAGCGCCGTGCAGGCGCTGG
TGCCGGATCCGCAGCAGGCGGCGATGTGGCAGAGCGTGAAGGGCTCGTTCTTCGCACTGG
CCAGTGCCGGCCTGCTGTACCTGCTGCTGCGGCCGCTGGCCGAGCATGTGCTGCACACCC
ATGCGCGCCAGCAGGCCTCGGAGCTGCGCCTGCGGCAGATGTTCGAGGGCAACCCCGGCC
CGATCCTGGTCTACGACCTGGACACGCTGGCGATCCTCGATGCGAATCCGGCTGCCTGTA
CCACCTTCGGCTGGGAGCGTGACGAACTGCTGGAGCAGACCATCGACGCGTTGTGGCCGC
CAGGCCAGGACCAGGCGCTGCAGACCAAGCTGGAGGCGATCCGCGAGGCGCCGGAGGAAC
TGTGCATCCTGCGTGCCCAACTGCAGCTGCGTGACGGCTCGCTGCGGCAGATGGAACTGC
GCTCCAACGCCATCAGCTATGACGGCCACAACGCCCGCTTGTTGATTGCCATCGACCGCA
CCGCCGAAGACCTGGCCCAGCTGCGCCGTGACCAGGCGCTTGCGCGGGTGGAAGAAGCCC
ACGAACTGGCGCGCATCGGCGCCTGGGAACTGGACCCGTCCACCGGCATGGGCCGCTACT
CCAACCAGGTCTACCGCCTGCTTGGCCGCCGGCCGCCGGAAGCCCGCCGCTGGCACCGCT
TCGACGAGCTGCTGGTTCCCGCCGACCCTGCCACCGCCACCCAGACCGAACAGCTGCTGG
CCGACCTCTGCTCGGGTGATCCGGTGCAGGTAGACGTACTGCTGCCCCTGCTGTCGATGG
ACGGACGCGCCCTGATGGTGCACCTGCGTGCCGCCAGTGGTGTCGATGAGTCCGGCCGCA
GCCGCGTACTGGGCACCCTGCAGGACGTGACCGAGCGGGAGCAATCGCGACGCCTGCTGC
GCGAGCGCGAAGAACAGTTCCGTGAGCTGGTGCGGGTGCTGCCCGATGGCGTGGTGATCC
TCTCCGACGAGCACGTGCTGTACACCAACGCCTGGGCGGCCAGCCTGTTCGGCTATGGCA
GCCATACCCTGCTGGGTGAGCCGCTGTCGGCGCTGGTCGCTGCCGGTGATCTGGCCCGCG
TCCGCGGCCAGCTGCGTGCAGGACAGCCACACCTGGGCCCCGGCCACAGCAGCGTGGTGG
CCATGCAGCGCGCCGACGGCCGCAGCTTCCATGCCGGCCTGGCGGTGGGCGAGGTCCGCT
ATGGTGGCCGCGACTGCAAGCTGCTGATCGTGCGCGACCTCAGTGATTCCGAACGGACGC
GCAGTGCACTGGAAACCAGCAACCGCGAACTGCAGGCGATGGCCGGCCGCCTGTTCTCCC
TGCAGGAAGACGAGCGCCGCGCGATCTCGCGCGATCTGCACGACGACATCGGCCAGGCGA
TCACGGCGATCAAATTGTCCGCCCATGCCGCGCAGGACGAGCACGATCCGCAACGCCGCG
CCGAGGACCTGGCACAGATCGTCAGCCTGGCCGACACCACGGTAGCCAAGCTGCGCGACA
TCTCCACCCTGCTGCGCCCTCCGCAGCTGGACGCGCTGGGCCTGGAAGCAGCCCTCAGCT
GGCAGGCACGGGTCCTGTTCCGTTCTTCGCAGGTGGAGCTGCTGGCCGAGATCGAGCCCC
TGCCTCATCGCCCCGACAACAGCATCGAACAGGCCTGCTTCCGCATCGCACAGGAGAGCC
TGACCAACGTGCTGCGGCACGCGCGCGCGAGCCAGGTACACCTGCAACTGCGCGACATCG
GCAAGCGCAGCCTGCACCTGCAGATCCGCGACGACGGCGAAGGTTTCGACCCGGACGGCC
CGCGCGGCCTGGGCCTGATCGTGATGCGCGAGCGCGCGCAGAGTGTCGGCGGCCATGTGC
GCATCGAGTCCGCACATGGCGAAGGCACCCTGATCGACGTTCACCTCCCCTACCAGGCGG
CCAGCATGGCCGCCGTTGAGTCACCGGAATACTGAGCCTATGTGGAATCCCAACCAGCCG
CCGGTCAGCATCGATGATGCACCCGATCGCCTCGGTGCCGGCAACCCCGAGCTGCAGGCG
ATGGTCGCCGAAGCGGCCTCCGGCGGCACCGCGCTGATGCTGATGCACGTGGACATCGAC
CACTTCGCTTCCGTCAACGAGAACATGAGCGCCGAGGTGGGTGACCAGGCGCTGGTGCTG
GTGGCGCAGCGGTTGCAGTCCTACCTGCGGGGTCGCGGCAAACTGTGGCGGCATGGCAGC
GACGAGTTCCTGATCGCGGTCCCGCGCAACACCGACGTGCCGCTGCCGGAGGACTTCGCC
GAGGAGATCCGGCAACAGATGGAGTTGCCCCTGTCGGTGCTGCCGTACACGCTGTTCATG
ACTGGCAAGCTGGGGGTGAGCCTGTGCCCGGAACACGCCAGTAACGCCTCGCGACTGCTC
GACCACGCCGAGGATGCGCTGTACCAGGCAGCCCGCGAAGGTGGAAACGCGGTGCGCATC
CATGCAGTGGATACCCCGCCGAGCGCGCACAGCGAGAGCATCATCGCGCGCCAGATCGTC
GACGCGATCCCCAACGGCGAGCTGAAGCTTCGCTACCAGCCGCTGGTCAGTGCCCGCGAC
GGCCATGTGGTGGGCATGGAGGCGCTGCTGCGCTGGCAGTCCCCCACGCTGGGCATGCTG
GTACCGGAGCGCTTCATGCGCACCGCCGAGCGGCTGGGCATCATCGTGCAGATCGGCACC
TGGGTGCTGGAAGGCGCGCTCATGCAGGCCCGCCTGTGGCGCGACCAGGGCTTCGACGAC
TTCACCATTGCCGTGAACGTCTCCACCCTGCAGCTGCTGCGGCCGAACTTCTTCGCTGAA
GTGATGGGCCTGATCCAGGCCGCGGGCGTGCCGGCACAGATGCTGACGCTGGAGATCAAC
GAAAGCGCGCTGACCAACAATGTCAATTTCGTGCACGAGACATTGGCCAACCTGCGCAAC
GAAGGCATCAGCCTGAGCCTGGACAACTTCGGCACCGGCGATTCCAGCCTCAGTGCGCTG
GTGCGTTACCCGGTGGACAAGCTGAAGATCGACCGCAGTTTCATCAAGAGTGCACCAGCC
GGCAACCGCGAGGCGGCCATCGCACGCGCGATCATCGCCATGGGCCACCAGCTGGGCATG
ACGGTCATTGCCAACGGCGTGGAATCGCAGGCGCAGCTGGGCTTCCTGCGCCGCAACGAC
TGCGACGTGTTCCAGGGCTACCTGTTCGGCGAACCGATGTCGGCCGATGCCGCCGGCATG
ACCCTGCGCCGCCGCTACCTGCGCCCGGAAGCCTTCGCCGAGACCCGCCCCGATCGCACG
CTGCTGCTGCTGGACGACGAGGAGAACGTGCTGCGCTCGCTGGTACGCCTGTTCCGCCGC
GATGGCTACCGCATCCTGGCCGCCGGCAACGTGCGCGATGCGTTCGATCTGCTGGCGATC
AACGACGTGCAGGTGATCCTGTCCGACCAGCGCATGAGCGACATGAGCGGCACCGAGTTC
CTGGGCCGGGTGAAGATGCTGTACCCGGATACGATCCGCCTGGTGCTGTCCGGTTACACC
GATCTGAACACGGTGACCGACGCGATCAACCGTGGCGCGATCTATCGCTTCCTGACCAAA
CCGTGGAACGACGATGAGCTGCGCAAGCACATCCACCAGGCATTCCGCACCTATGAGGAG
CAGCGTCGCAGCAACGCCGGTCCGGCGCCTGCCGAGAGCGGGGATGGCGGCGAGGATCGC
CCGCTGCGGTAACGATCCCGTCTGGTAGAGCCGGCCGCTGGCCGGCTGCTCTCGATGCCT
GGCTCAAAGGGGTTGCCGGCCAGCGGCCGGCACTACCCGAAGCGCGAATCCAGGTCGGGG
ACAAGCCCTGGTAGAGCCAGCCGCTGGCCGGCTGCTCTCGATGCCTGGTTCAAAGGGGTT
GCCGGCCAGCGGCCGGCACTACCCGAAGCGCAAACCCGGTCGGGGACAAGCACTGGTAGA
GCCAGCCGCTGGCCGGCTGCTCTCGATGCCTGGTTCAAAGAGGTTGCCGGCCAACGGCCG
GCACTACCCGAAGCGCAAACCCGGTCGGGGACAAGCACTGGTAGAGCCGGCCGCTGGCCG
GCTGCTCTCGATGCCTGGTTCAATGGGATTGCCGGCCAGCGGCCGGCACTACCCGAAGCG
CGAACCCGGTCGGGGACAAGCCCTGGCAGAGCCGGCCGCTGGCCGGCTGCTCTCGATGCC
TGGCTCAAAGAGGTTGCCGGCCAGCGGCCGGCACTACCCGAAGCGCGAATCCAGGTCGGG
GACAAGCCCTGGTAGAGCCGGCCGCTGGCCGGCTGCTCTCGATGCCTGGCTCAAAGAGGT
TGCCGGCCAGCGGCCGGCACTACCCGAAGCGCGAACCCAGATCGGGGACAAGCCCTGGTA
GAGCCGGCCGCTGGCCGGCTGCTCTCGATGCCTGGTTCAATGAGGTTGCCGGCCAGCGGC
CGGCACTACCCGAAGCGCGAACCCAGGTCGGGGACAAGCCCTGGTAGAGCCGGCCGCTGG
CCGGCTGCTCTCGATGCTGGATTCAATGAGGTTGCCGGCCAGCGGCCGGCAGTACCCGAA
GCGGTCAGCGCGGCTGCTTGACCGGCAGCACCACGCGGAAGCGCGAGCCCACGCCCGGGG
TGCTGTCCAGGTCGATGCGGCCATGGTGCTTGTTGATGATGCTGTAGGAGATCGACAGGC
CCAGGCCGGTACCGCTGCCCACCGGCTTGGTGGTGAAGAACGGATCGAAGATGCGCTGGC
GCAGTTCCGGCGAGATGCCGCCGCCAGTGTCTTCAAATTCGACCCATACCTGGTCACCGT
CGACACCCGTACGCACGGTGATCGTGCCACGCTCGGCAATGGCGTGGCCGGCGTTGAGCA
GCAGGTTCATGTAGACCTGGTTCAACTCGGACGGCAGGCATTCCACCAGCGGCAGCTGGC
CGAACTCACGCACCAGGGTGACCTTGTACTTGAGCTCGTTCCAGATGATGTTGATGGTCG
ATTCCAGCCCTGCGTGCAGGTCGACCAGCTTCCACGATTCGTCGCGGCCGGAATACGAGA
AGTCCTTCAGATCACGCACGATGCGCGTCACCCGCTCGATGCCTTCGCGCGACTCGGCCA
TCAGCTGCGGCAGGTCGCGACTGATGAAGTCGATGTCCAGGCGGTCACGGATATCGTCGA
TTTCCGGGATCAGCGCCTTCGGGTCCGGCGCCCGCAATGCGCGCTCGTAGGCTTCGATCA
CGGTGAACAGGCTGCGCAGGTACTCCTGCAGGCTGCCCAGGTTGGAATGCACGTAGCCGA
TCGGATTATTGATCTCGTGCGCGACGCCGGCAGCAAGCTGACCGATCGAGGCCATCTTCT
CCGACTGCAGCAGTTTTTCCTGGGTACCGTTCAGGCGCAGGTACGCCTGCCGCAGCTCCG
CATGTCGCTGCTGCAGTTCGCGCTCGTAGTCTTCCTGTCCTTCGATATGGCGGAACAACG
CCAGGAAGTGGCCCTGGCCCACCGGGCCGTGGTGATACAGATGGGCGATGACCACGCCCT
CGCCCAGCGGCAGGCTGCCGTTCCAGTGACCATGCTGGCGCGCCTGTTCCAGCGCATCGG
GCGGCAGAAGTTCACGCAGGCGCTGCGGCGGTGGCAGACCGCCGCCCTCACCACTGGCCA
GCAGGTTCTGCGCAGCCGGGTTGGCCAGGGCAACCTGCCCGTCGTCGGTGAACAGCAGCA
GCCCTTCGCGCAGGCGCTCAAGCAGGGCCTGCAGCACCGGCTGTGGCGGAAGGGGGGCGG
TAACCAGGGCGTTGGCAGCGGACACGGCGACTCGGGGCATTCGAACAGGCGCCCAATATA
CGCGGTCGTGCAGCGGGCTTCAGCCCGCTTGATGGGGTTGTGCGACCGCCGTCGCGTCAG
GCGACGGCGAGTGGGCGGCGCGCAGTGACGGTGTGCGCCTGGCCCTTGGCATCGTAGGCC
GAGGCATCTTCGGTGCGGCCGAGCTGGCGCAGTGCCCAGTTGACCTCGCGGCGGCGGCGC
GACAGCAGTACGCCATTGGCGCGGTTGCGCTCGGCCAGTTCCTGCAGCTGCTCACCCTCG
CCCACCGGCGGCGCGCCTTCCAGCGCACGCAGCGCCTCCAGCTTGGCGCCGGTGGCCCGG
ATCAGGGCATGCACGTCGTGCTCGACCAGGGCCTGGCGTTCAACGTCCAGGGCCTGGGCA
AGACGCTGCAGCGGCTCGCTCATCGCCGCAGTCATCCGTGCAGCTGCTGGTCCAGCTCAA
GCATGCGCGATGCGATCGCGTCCGGATTGATCTTGTAGGTGCCGTTCTGCAGTGACTCGC
GCACCGCGGCCACGCGCTGGGCGTCGATCGCCGGGGCGGTGGTCAGCTCACGCTCGATGG
CCTGCAGATTGGTGGCCTCGCCAGTCAGGCGCAGGCTGTCGGCCGCTTCGACCGGGCGCG
CCGCCGCATCGGTGCTGACGCCGGGCTTGTTGGCCGGGGTCGTCACGCTGCGCAGTGCCT
GGGGGACCTGCAGGTTGCCGTCGATTTTCTGGCTCATGGGGTGTCCTGGAGTTGCCGTTC
ACAAGGGATAACGGCCGCAGGGCCGTGATCTTTAGGGATATTTTGCGGTAAATCAACGCG
CCACGATTACGTCACCGGCGGCATCGACCGTGCCCTGCACGATCCGCCGCGAGGACAGGT
TCTCTACCGAGACCCGTTCGTTTTCACCGGCATCGCCCATTGCACGGCCTGCAATACGGA
CCTCGACCGAGCCGCGACGCGATACCAGGGCCACATTGTCTCCTCGCTTGATGAGACGCT
GCACTACCAGATCATTGCTCGACAGCAGGGCTCCGGCCTGCAACGGACGGCGGGCGATGC
GGCCGATCGCCGCGTTGGGATCGGCCAGCACCGCACCGGCAATCCGGGCGGCGTCACGCT
GGGCAGTGGTGATATCGGCGGCGGTGAGGGTTTCTCCAGTGCCGATTCCACGATTGAGCA
CCAGCACGGTCTGGTTGCGCCGCACCTTCACCGGCACGAACAGGCGCCAGCCCCCCGCAT
CAGGGCAACTGACCTCCACCGTGGTGTTGGCGGTAGGCTGCACCTGCAGCGCGCCGCCAC
ACTTGGGCAGGCGCAGCGCATCGGCCACCTGGGCCTCACCCTCGCTGCCGGCCGGCAGCG
TCGACAACGCTGCGGTGCGGATGCTGGCTACGGGTTGCCAGTCGGCGGCCGTCGCCCACG
GCGAGGCCAGGGCAAGCGCGATGGCCAATAGAGATGTGACCCGGCGCATGGCGCCTCCTG
TCGATGGGACCTGGCCCAGCTGCGTGCAAGGTGTGTGCCAGAGACGAGGTCTCGGGATGG
GGCCTGTAGAGTCGACTGTTAGTCGACTTTCGCGTCAGTCGACTTTCGCGCGAAGCGCGG
GATTTCCCGCGATCGGATAAGAGCAGTCGACTATAAGAACAGTCGCCCAGAAGAGCAGTC
GACTAACAGTCGACTCTACAGAAGCGGTGTGGAGCGCGTGGGCGGCAGAGCGCCCTCAAG
TTCGGCGCCCACCCCGCCGATACAGCAGCCATGTCCCATGACCTGCTCAACCGGATCGAC
CAGCGGACCCGTCTGGCCGGCCACAATCGCCTGGCGCTGCTGCTGTTCCGTCTCGGCGGA
CGTCAGCTTTTTGGCGTCAATGTCTTCAAGGTGCAGGAAGTCCTGCGACGCCCGGAACTG
TTCCAGGTGCCCGGGCTGCCCAGCCAGTTCTCCGGCGTGGCCGACGTGCGTGGCCGCTCG
GTGCCGGTGCTGGACCTCGGCCTGGCCATCGGCCATCCCGAGCGCGAGCCGGAGGCGGAC
ACCTCGCCCGGCTACCTGGTCGTTACCGAGTTCAACCGCTCGATCCAGGGCTTTTTGGTC
AGCGGCGTGGAGCGCATCGTCAACATCGCGGTGGAAGACATCCACCCGCCGCCGGAACTG
GGCGCCGAGTCGAGTTACCTGACTGCGGTGACCCGCTTCCAGGGTGAGCTGATCCAGGTG
ATCGACGTGGAAAGCGTACTGGCCGACATCGCCCAGGTCCGCGGCGAAGCGGTGCTGGAC
CCGGCGATGGCAATGCCGGCCGACGGCCCGCAGCTGCAGGTGCTGGTGGTGGACGACTCG
CGCGTGGCCCGCCAGCAGATCCGCAGCGTGCTGGACCAGCTGGGGGTGGGCGCCACCCTG
CTTTCCGATGGCAAGCAGGCGCTGGACCACCTGCTGCAGATCCACGCGTCAGGCGAGAAC
CCGGCCGAGCGCTACGCCATGGTCATCTCGGACATCGAAATGCCGGCGATGGACGGCTAT
ACGCTGACGACGGAAATCCGGCGCCATCCAGGCCTGGCCGGCCTCTACGTGCTGCTGCAT
ACCTCGCTGTCGGGCGTATTCAACAATGCGATGGTCGAGCGCGTCGGCGCCAACGCCTTC
GTCGCCAAGTACTCGCCGCACGAACTGGCCGACTTCGTGCTGGACCGCCTGCGCAAGGTC
GCGATGGCGGCCTGACGTCCACTGATCCGGTAGTGCCGGCCGTTGGCCGGCATCCGCAGA
TCTATCGGGGCGCCGGCCAGCGGTCGGCACTACCCTCTCGAATTTGGCACACCCCTTGCA
GCTTCCCGGGCAACGTTCCCGTGGGAGTGCACCGTGCGCAACCTGATTACCGACTACCTG
GGCGTCCACGCCCAGGCCATGCCGTTGCGCGAACAGCGGATGAAGCTGATCGCCAGCAAC
CTCGGCAATGCCGACACTCCCGGCTACAAGGCCCAGGACCTGGACTTCGATGCCGCCCTG
CGTCATGCCCAAGGGCAGGATGCCAACGGCCTGATGACCACCACCAACGAGCAGCACTAC
GAGATCAGTAGTGGCCTGAACCCGTTCCAGATCGCGCGCGACGGCGTGCAGCCCAGCCTG
GACGGCAACACCGTCGATCCCGATGCCGAGCGTGCCGCCTATGGCCGCGCCGCACTCGAA
TACCGCGCCTCGCTCAGCTTCGTCGAGAGCAAGGTGCGTCCCATGCTGACCGCGATCACG
GGGCAATAAGCCATGAGCAACCTGCCGATCTTCGATATCGCCGGCTCCGCGCTGCAGGCG
CAGTCGGTGCGCATGAGCACCATCGCCTCCAATCTCTCCAACGCCGACACCGTCGCCGGT
TCCGCCGACGCCGTGTACAAGCCGCTGGAGCCGATCTTCCAGGCCGTGACCAGCAAGAAC
GATCCGAACATCACCTCTGTGAAGGTCAAGGAGATCACCCAGAGCGAGGCCGCGCCGATC
AAGCGCTATGAGCCGGGCCACCCGCTGGCCGATGGCGATGGCTACATCTACCAGCCCGAC
GTCGATCCGGTGGCGCAGATGGTCAATCTCATCTCGACCTCGCGTAACTACCAGGCCGGC
GTGGAGATGCTGACCACCGCCAAGGAACTGGCCCTGGCCACCCTGACCATGGGCCGCTGA
GGCCCGCAGTACCGGATACCGCCATGACCACCGCCGTCAACAACCAGACCAACCAGGACG
TCTACGCCGCACTCGGCCTGAACGCCCCGAACAGCAACGCTACGAAGAAGAAGAACACGC
TGGACCAGGCCGACTTCCTGCGCCTGATGACCGAGCAGTTGCAGCACCAGGATCCGCTGA
AGCCGATGGACAACACGCAGATGGTCGCGCAGATGGCGCAGATGTCCACCGTGCAGGGCA
TCACCGATCTGAACAAGACGGTGAAGGGTTTCCAGGAATCGATGGCCAGCGACCAGGTGC
TGCGCGGTGCGGCACTGGTCGGCCACCAGGTGCTGGTGCCGTCGGAAAAGCTGGTGCTGG
AGAAGGAAGGCAGCGTCGAAGGCACGGTGGCCGCGCCCTCGGCCGGCATCATCACCGTCG
ACGTCACCGATGCCAACGGCACCAAGGTCACTTCACTGAGCGTTGAAGCCAAGGCCGCCG
GCGAAACCGCCTTCAAGTGGGACGGCAAGGACGCCAATGGCAAGCGCATGGAACCGGGCA
AGTACTCCATCGTCGCCAACCACGTCGACACCACAGGCAAGAGCACCAAGCTTTCCACCT
ACGTGCAGGCACCGGTGGAGAGCGTGACCGTCGGTTCCGACGGTCTGTACCTGAACCTCA
AGGGCCTGGGCACGGCCCCGATCGACTACGTGCTCCGCGTCAGCTGAGCCGCACACCCCG
TATCTACCAGGAGCATCCCATGGGCTTCAATGTCTCGCTGTCCGGCATCAACGCCGCCAA
TTCCGACCTGAGCGTCACCGCCAACAACGTCGCCAACGTCAACACCACCGGCTTCAAGGA
ATCGCGCGCCGAATTCGCCGACCTGTTCTCGGCCACTGGTTATGGTCTGTCGAAGAACGC
CGTGGGTTCGGGCGTCCGTGTCTCCAACGTTGCCCAGCAGTTCAAGCAGGGCCACAACGA
ACAGACCGGCCGCAGCCTGGACATGGCCATTTCCGGTGAAGGCTTCTTCACCATGAACAT
GAACGGTACCCGCGTGTACTCGCGCGCCGGCAATTTCCAGACCGATCCGTCCGGCTATGT
GGTCAACCCGCAGGGTGCGCGCCTGCAGGTGTTCGCGCCGAACGCCGACGGCACCAACTT
CGATGCCGGCCGCATGGTCGACCTGCAGCTGTTGACCACCGACAGCCCGCCGAAGCAGAC
CAGCGAAGTGAAGGTCGGCTTCACCCTGCCGGCCAATGCCAAGCAGCCGACGGTCACCAC
GTTCGATCCGACCGACTCCAACAGCTACAACCACTCCAGCGGTGGCATCACCGTGTACGA
CTCGCTGGGTGTCAGCCACATCCAGGTCTCGTACTTCGTGAAGGGCGCAAACCCGAACGA
GTGGACCGTGCGCAACTACGTGGACGGCCAGCCGGCCGGCGCGCCGACCCCGGTCACCTT
CGACAACAGCGGCAAGCTCACCGCGCCGGCCAACGGCAAGGTCAGCCTCGGCACCTTCAC
CCCGACCACCGGTGCGGGCGTGCTGAACATGACGCTGGACGTGAGCGGCTCGACCCAGTA
CGGCGAAAAGTTCGCGCTGCGCAACACCCAGCAGGATGGCTACGCCGCCGGCAAGCTCAA
TGAGATCACCGTGTCGGAAACCGGCGTGGTCTACGCGCGCTACTCCAATGGCGCCGACAA
GCCGCTGGGCCAGGTCGCGCTGACCACGTTCAACAATCCGCAGGGCCTGGAATCGAAGGG
CAACAACCTGTGGGTGGACACCTTCAGCTCGGGCACCCCGCGCACCGGCATGCCGGACAC
CTCCAACCTCGGCAAGATCCAGGCCGGCTCGCTGGAAGCATCCACCGTCGACCTCACCGA
GCAGCTGGTCAACATGATCACCGCGCAGCGCAACTTCCAGGCCAACGCGCAGATGATCAC
CACCCAGGACCAGATCACCCAGACCGTCATCAACATCCGTTGATGAGCTGCTGACCCTGT
CACGGAACTCCCCGCATGGATAAAGCCCTTTACGTGGCGATGACCGGTGCCCGCGCCTCC
CTGCAGGCGCAGGGAACGCTCAGCCACAACCTCGCCAACTCGGACACCCCTGGCTTCAAG
GAAGCGCTGGCCAACACCGAAGCCTTCCCGATCAAGGGCCCGGGCTTTGCCTCGCGGGTG
GATGCGCTGCATGTCGACGCCGGATTCAATCGCACGCCCGGCTCGCAGCACATCACCGGC
AAGCCGCTGGACCTGTCCCTGCAGACCGGCACCTGGCTGGCCGTGCAGTCCAGCGACGGC
AGCGAGGCGTACACGCGCGGCGCGGCGTTGTCGGTGACGCCGAACGGCCAGCTGGTGACC
TCCAGCGGCCGTCCGGTACTGGATGACAACAACAATCCGATCGCCATTCCGCCCTACCAG
GCGATGGAAATCGGTGCCGACGGCACGCTCTCGATCATCCCGCAGGGCGAAGGTCCGCAG
ACCATGGCGCAGATCGGTCGCATCAAAGTGGTGCAGGCGCCGGATGAACGCCTGGAGCGT
GGCCTGGATGGCCTGTTCCGCAACACCGACCCACTGCAGCCGTTCGCGCCGGCACAGGGC
ACGGCCGTGCACAGCGGCCAGCTGGAAGGCAGCAACGTAGACGCCGCTGGCGCGCTGGTG
CAGATGATCCAGCTGCAGCGCCAGTACGAAATGCAGGTGCAGGTGATCAAGCACGGCGAC
GAGAACGCGCGCAGCGCCAACAGCATGCTGCGCCTGGGCAGCTGACGGAATTCCGGCGCC
GGCTGATGCCGGCGCTGGCACACCGCTTGCACACCCGCATACAAGGGCCGCACCACGCGG
CCGGCTTCACCAGACAGGACATCGAAGATGAACCAGGCATTGTGGATCGCGAAAACCGGA
CTGGATGCGCAGCAGATGCGCATGTCGGTGGTTTCCAACAACCTCGCCAACACCAACACC
ACCGGCTTCAAGCAGGACCGTGCCAGTTTTGAAGACCTGCTGTACCAGCAGGTGCGCCAG
CCCGGCGGCTCCTCGTCGGCGCAGACCCAGCTGCCAACTGGCCTGCAGCTCGGAACGGGC
GTGCGCGTGGTCGCCACTGCCAAGAATTTTGAACAGGGTGGCCAGCAGCAGACCGGCCGC
GCCCTGGACGTGATGGTCAATGGCCGCGGCTTCTTCGAGGTTCAGATGCCTGATGGCAGC
TCGGCCTACACCCGTGATGGCTCGTTCAAGATCAACCAGGACAGCGAGCTGGTCACCAAC
AGCGGCTACCCCGTGCAGCCGGGCATCCAGATTCCCGAAGGCGCGCAGTCGGTGACCATC
GGTACCGACGGCACCATCAGCGTGAAGATGGCCGACGGCGCGGCCTCGGTGGAAGTGGGC
GCGCTGACCCTGACCGACTTCGTCAATCCGGCCGGCCTGCAGGCGCGCGGCGAGAACCTG
TTCCTGGAGACCACGGCCTCCGGCCCGGCACAGAACGGCAACCCCGGCCTCAACGGCCTC
GGCACCGTGGTGCAGGGCGCGCTGGAAGGCAGCAACGTCAACGTGGTGGAAGAGCTGGTG
TCAATGATCGAAACCCAGCGCGCCTACGAAATGAACGCCAAGGCGATTTCCACCACCGAT
TCGATGCTCGGCTATCTCAACAACAAGCTCTGACCGGCCAAACCGGGAAACTGCCATGTC
GCCCATTTCCAACTTCGCCCGCACTGCCCTCGCCTGCGCCGTGGCCGCCCTGCTCGGTGG
CTGCGTGATCGCGGGCGACGTGCGTCCCTACCCGACGATGGCACCGATCCAGCCGATCAT
GCCGCCGCAGGCCCAGCCGACCGCCGGCGCCATCTATGCCGCCGGCCCGACCCTGCAGCT
GTATTCGGACCGCCGCGCACGCGATGTTGGCGACCTGCTGACCATCACCCTGCTGGAAAA
CACCACCGCGCAGACCAGTGCCAACACTGCCACCAACAAGGAATCGAACCTGAGCCTGGG
CACGCCGTCCATTCTCGGCGCTCCGGTCACCCTGGGCGGCAAGGACATTCTGAGCGCTAC
GGCCAAGGGCGCGCGTGACTTCACCGGCAAGGGCAACAGCGCGCAGAGCAACCGCCTGCA
GGGCAGCGTCACGGTCACCGTGGTGCAGCGCCTGCCCAACGGCAACCTGGTGGTGCAAGG
GCAGAAGAACCTGCGGCTGAACCAGGGCGATGAGCTGGTGCAGGTGCAGGGCATCGTCCG
CCCGGGCGACATCAGCCAGGACAACACCATTCCGTCCAGCCGCGTGGCCGAAGCCCGCAT
CGTCTACGGCGGCCGCGGCCCGGTTGCGCAATCCAACGCGATGGGCTGGCTGAGCCGCTT
CTTCAATTCCGGCCTGACGCCGTTCTGAGTATGGCCATGAAAGCTCTCTTCTCTTCAACG
TGGCAGCGACGCATGGCGTCGCTCTACGGATCATTCTTCCTTCTGCTGGCAATGGCTGCG
CCTGCCAGCGCCGAGCGCATCAAGGACCTGGCCCAGGTCGGCGGCGTGCGTGGCAATGCC
CTGGTGGGTTATGGCCTGGTGGTCGGCCTGGACGGCAGCGGCGACCGCACCAGCCAGGCA
CCCTTCACCGTGCAGAGCCTGAAGAACCTGCTCGGCGAGCTGGGCGTCAACGTACCGCCG
AACGTCAACCCGCAGCTGAAGAACGTGGCCGCAGTGGCGATCCACGCCGAACTGCCACCG
TTCGCCAAGCCGGGCCAGCCGATCGACATCACCGTGTCCTCCATCGGCAACGCAGTCTCG
CTGCGCGGCGGCTCGCTGCTGATGGCACCGCTGCGCGGCGCCGACGGACAGATCTACGCC
ATCGCGCAGGGCAACCTGATCGTCGGCGGCTTCGGTGCGCAGGGCAAGGACGGTTCCCGT
GTCTCGGTGAACGTGCCCAGCGTCGGCCGCATTCCCAACGGTGCCACCGTTGAGCGCGCC
CTGCCCGATCCGCTGGCCAACGGCGGTGACATCACCCTGAACCTGCACAACAACGACTTC
ACCACGGTCTCGCGCATGGTCGCCGCGCTCAACAACGCATTCGGCGAAGGTGCGGCGCGT
GCGGTCGACGGCGTGACCGTAGCGGTTACCGCACCGACCGATCCGGGCGCACGCATCGGC
CTGCTGGCGCGCATCGAGAACCTGGAACTGACCCCGGGCAGCGCTCCGGCCAAGGTGGTG
GTCAATTCGCGTACCGGCACCGTGGTCATCGGCCAGCAGGTGCGCGTGGGACCTGCCGCG
ATCTCGCACGGTTCGCTGACCGTGACCATCCAGGAAAACACCAACGTCAGCCAGCCCAAT
GCGCTGTCCGGCGGCCGTACCGTAGCCAGCCCGCAGTCGACCATCACCGCCACCAACGAC
GGCAGCCGCATGTTCAAGTTCAGCGGCGGCACCACCCTGGACGAGATCGTGCACGCGGTG
AACGCCGTGGGCGCAGCACCAGGCGATCTCATCGCGATCCTGGAAGCCCTGAAGCAGGCC
GGCGCATTGAGTGCCGAGCTCGAGGTGATCTGATATGCGCATCAATCCCGCATTCGATCT
GCACCCGGCACAACAGAACGATCCGGCCAAGATCGACAAGGTCGCGCGCCAGCTGGAAGG
CCAGTTCGCGCAGATGCTGGTCAAGAGCATGCGTGACGCCAGCTTCGGCGACTCGCTGTT
CCCCGGCGAAAACAAGATGTTCCGCGAGATGTACGACCAGAAGATTGCCGAGGCCATGAC
CCGCGGCAAGGGCCTGGGCCTGTCGGGCATCATCAGCCGGCAGCTGTCCGGCCAGGCCGC
CGAGGGTCCGGCGCTGGATACCCGCGTGGACCCGGCCAAGGCCAGCCGTGCCTACCAGCT
CAATGCACCGGCCAAACCGGCACCGTCGCTGCCGCTGGAAGACGGCAGCCAGGCCGTGCG
TCTGCTGCAGCAGATGGCCGCCGGTGCGCAGCAGGGGGCACAGGCGGCTGTCGCGCCGAT
GGAGCAGGCCCTGGACCTGATCGCCGGCCGTGAGAGCAGCAGCATGCACCGCTCGCCGGG
CACCGAAGATCCGTACATCGGCAGCCTGCAGGGCGAGGACTGGGCCGCCAACAGCGACCA
GTGGTCGGCCACCGCCAGCAACCGCGGCACCGCGATCAGCCCGGCCGATGCAATGGCCAC
CCGTACCGCCGTCGCCCAGCTCGGCGAGCACACACCGGAAGGCTTCGTCGCCAGTATCTG
GCAGCACGCGCAGAGTGCAGCCAAGGAACTGGGCGTGGATGCCCGCGCCCTGGTCGCCCA
GGCAGCGCTGGAAACCGGCTGGGGCAAGCGCCACATCAAGCACGCCGACGGCAGCACTTC
GCACAACCTGTTCGGCATCAAGGCCAATGGCTGGAACGGCCAGCGCGCCGTGGCCGGCAC
CCATGAATACGTCGATGGCGTACGCCGCAACGAGACCGCCAGCTTCCGCGCCTACAGTTC
GCCGGCCGAGAGCTTTGCCGACTACGTGCGCCTGCTGAAGACCAGCCCGCGTTACCAGCA
GGCCCTGCAGGCCGGCACCGACGTGCAGGGCTTCGCCCGCGGCCTGCAGCGCGCCGGCTA
TGCCACCGATCCGCGCTATGCGGCCAAGATCGCCGCGATCGCCGGCGGACCGACCATCGA
GCGCGCCGTCAGCGCCGTCGCCAATGCCGGCTCGCGCCTTGGCCAGACCTTCGCCAGCAC
CGCAACCGCGGCGCTGGGTATCACTCGTCGTTGAGGAACCCCATGTCCAGCGTACTTTCC
ACCGGTACCGGTGCCCTGCTCGCCTTCCAGCGTGCGTTGGCGACCACCAGCCACAACGTG
GCCAACCTCAATACCCCGGGCTACAGCCGGCAGAAGGTCAACTTCGCCACCGCTGATCCG
CAGAACTACGGCTACGGCACGGTCGGCAACGGCACCCGCATCACCGACATCCGCCGCACC
GCCGACCAGCTGGCGATCTCACGCCTGCTCGACAGCAGCGGCGAGCTGGCACGCCTGAAG
CAGCTTTCCAGCATGGCCGACCGCGTCAACGCGCTGGTCTCCGATCCTGCCACCAACGTC
TCCGGCGTCTGGTCCAACTTCTTCGATTCGGTCAGCGGCCTGACCTCCAATGCCTCCGGC
ACGGCCGACCGCCAGAACATGCTCGATGGCGGCAAGGCCCTGGCCAACCGCTTCGTGCAG
CTCAACACCCATCTGAACAACCTCAACAGCGAGGTCAACAACGGCCTGCTGGCCGGTGCC
ACCGAGATCAACCGGCTGGCGCAGGAAATCGCGCAGATCAACGGCGCCATCGGCACCAAC
ATCGCCACGGCCGCACCCGACCTGCTCGATCGTCGTGACCAGCTGATCACCCAGCTGATC
GGCTACACCGGCGGCACGGCGGTGATCCAGGACGGCGGCATCATGAATGTCTACACCGCC
GGCGGCAACGCGCTGGTGGTGGGCACCACGGCGACCAAGGTCACCACCGTGGCCGACCCG
TACCAGCCGGAGCGGCTGCAGCTGGCGCTGGAAACGCAGGGCAACACCATCCGGCTCGAC
CCGAAGGCGGTCGGTGGCCAGATCGGCGGTCTGCTGGAATTCCGCGACACCGTGCTGACG
CCTGCCCAGGCCGAACTGGGCAAGCTGGCGGTAGGCCTGGCCGAGAGCTTCAACCAGGTG
CATCACCAGGGCGTGGACCTGTATGGCCAGCTCGGGGGTGACTTCTTCAACATCGGCAAT
CCACGCGTCACCGCCAACAATGCCAACACCGGCACCGCCAGCCTCAGCGCCACTTACGGC
GACCTCGGCAAGCTGGACGCGCAGAACGTGGTGCTGCAGTTCGATGGCACCAACTGGAAG
GCCAGTCGTGCCGACACCGGTGCGAACGTTCCGCTGACCGGCACCGGTACGGCCGCCGAT
CCCCTGGTGATCAACGGCGTCAAGCTGGTGGTCGGCGGTACCCCGGCGGCCAACGACCGC
TTCCTGCTGCAGCCGACCGCAGGCGTGGCAGGCAGCATGGAAGTGGCGATCACCGATCCC
TCGCGCATCGCCGCTGCTGCGGCAGTGAAGGGCGCGGCGGCGACGTCCAACACGGGCACC
GGCAAGCTGAGCGGTGTCACCGTCAGCGATTCGACCAACGCCAACCTGCGCAATCCGGCC
GCGATCGTGTTCACCTCGGCCACCACCTACACCATCGATGGGGGCCCGCCGCAGACCTAC
ACGCCCGGCCAGACCATCAGTGCCAATGGCTGGAGCTTCGTGCTGGACGGTGCGCCGAAG
GTTGGCGACACCTTCAACATCACCCCGACTCCGGCGGGCTCCTCGGACAACAGCAATGCC
GCCAAGCTGGCCAAGGTCGAGAGCGCCAAGGCGTTCAACGCCGGCACGGTGACGCTGAAC
GGCGCGCTGGGCGGCCTCACCACCCAGGTCGGTGCCGCGGCCCGTTCTGCCGAGTACTCG
CTGGACGCCCAGCTGGTGATCAACGACAAGGCGCAGGAAGCGCGCGATGAAGTGTCCGGC
GTCAACCTGGACGAGGAGGCCGCCGACATGCTGCGCCTGCAACAGGCCTACCAGGCGGCC
TCGCAGCTGATCTCCACCGCCGAGAGCATGTTCCAGACCATCCTGGGAGCCGTCCGCCGA
TGAGCAGCCGCATCTCCACCAGCATGATGTACAACCAGTCGGTGTCGCTGATGATGGCCA
AGCAGGCCAAGCTCAGCCACCTGGAGCAGCAGATCGCCACCGGCAGCAAGATCGTCACCG
CAAAGGACGATCCGGTCGGCGCAGGCGCAGCGGTCGGACTGGACCGCAGCCTGGCCGCAC
TGGACCGCATGAAGCTCAACGCCGGCAACGTGCAGAACCGGCTGGGCGTGCAGGAAAATA
CCCTGGCCCAGGTCAACGACCTGATGGGGCGGGTCAACGACCTGACCATCCAGGCCAGCA
ACCCCGCGTTGAGTGCGGCCGACAAGAAGACGCTGATCACCGAGCTTAACCAGATCCGCG
ACGGCCTGCTGTCGCTGGCCAACGCCGAGGACGGCACCGGCCGCTATGTGTTCGGCGGCA
CCAACGATGGTGATCCTCCGTTCGCCAAGATCAACGGCAAGGTGGTCTACCGTGGTGACC
AGACCCAGCGCCAGATCGAGGTCGGCCCCGATACCTACGTCCGCGATGCCTTGCCCGGCA
GCGAGATCTTCATGCGCATCCCCACCGGCGATGGCTTCGTCGATGGCGGCGCCGCCGCCG
GCAACACCGGCAACGGCGTGCTGACCAACATCACCCGCGATGGCAGCGACAGCTGGAACG
GCCAGAGCTTCAGCGTCCGCTTCACCGCCGCCAACCAGTACGAAGTGCTGGATGGTGCCG
GCAATGTGACCGGCACCGGCACCTACAAGGCCGGTGATGATCTGGAAGTGAACGGCGTAC
GCCTGCAGCTCACCGGTGCGCCTGCCGCAGGCGACAGCTTCAACGTGAAGCCGGCGAGCA
GCCGCGACATCTTCGACACCATGGACAAGCTGATCACCGCGCTGGACGCCGACACCGGCA
CGACCGCGAAGATGAGCGCACAGCAGAACGAGTTGCAGAGCGCATTGCGCGACGTGGCTC
GCGCATCGGAACGGATGATCGATTCACGAGCAGCCGGTGGCGCACAGTTGAAAGCGCTGG
ACAATGCCGCCGACATGCGTGAAGCCAACAGTGTGACCCTGAAGACCACGCTGTCGCAGA
TGCGCGACCTGGACTATGCCGATGCGCTGAGCCAGTACCAGCTGCAGAGCACCGCGCTGC
AGGCGGCACAGACGATCTTCTCGCAGATGCAGTCGATGTCGTTGTTCAACAAGATCCGCT
GACGCATCTCCTGCGTCACCCCTGAAAGGCCGCGATGCCCTGCATCGCGGCCTTTTTCGT
TTCTACGGTCCGTTGCCGCGGAGCACGCCAGGCCAACAGCCTGCCAGCCCGCCTTCCGCG
GATTTTCCGTGATTGCCCATCAAGCCCGGCTGGCCCCCGCCGATACCTTCATCAGCGCTG
GCTGGGCTTGCCCAGCCGCCCCCTCCGGGGCCGCCTTCACGCCCCTCCAGGGCTGGAAAA
CCCCGGAAAAACAGCCTCCGGAAACGAATTACGGTTCCAACGGAATTCACGGCTAAAGGT
TGTTGACAAAGCGCCGTTATTCATTTGGCAACAACGAAGCACACAGCCACACAAAAAACA
GGCGGCGCTTCGTTTCATTCACCAACGGGTTCCATATAAGAGGAGACGACCCCATGGCAC
AGGTAATCAACACCAATACGATGTCGCTCAACGCTCAGCGCAACCTGAGCACCAGCGGCA
ACTCACTGGCCACCACCATCCAGCGCCTCTCGTCCGGCCTGCGCATCAACAGCGCGAAGG
ACGACGCCGCCGGCCTGGCGATCTCGGAGCGCTTCAGCACCCAGATCCGCGGCCTGGACG
TGGCCATCCGCAACGCCAACGACGGCATCTCGCTGGCCCAGGTCGCCGAAGGCTCGCTGA
GCGAAGTCGGCAACAACCTCCAGCGCATCCGCGAACTGGCCGTGCAGGCCTCCAATGCCA
CCAACTCCAGCAGCGACCGCAAGGCCCTGCAGGCCGAAGTGACCCAGCTGATCTCGGAAG
TGGACCGCGTCGCCAAGCAGAGCGACTTCAACGGCACCAAGCTGCTGGATGGCTCGTTCA
CCAGCCAGCTGTTCCAGGTCGGCGCCAATGCCGGCCAGGCCATTGCGATCAACAGCGTCG
TCGATGCCAAGGCAGATACCCTGGGCGCAGCGACATTCGCCAACGTCTACAACACCCAGG
CCATCGCGGCCGACAAGGCCACGGCCGATACGACCTTCTCCGGCCTGCAGATCGACATCA
CCCCGCCCGGCGCGGCTGCCGCCACCACGATCAAGGTTCCCGACTTCACCGTGAAGGCAG
GCGAATCCATCACCGCCGCCACGGCTGCTGCAGTCAACAGCCGCCTGGGTGAAACCGGCG
TAATGGCGAAGCTGGACGCCGGCAAGCTCTCGCTGCACTCGGCGGCGGCTGGCCAGACCT
TCGCCTTGTCGGTCAGCGCCACCCCGACCACCGGCGCAACTGCAGTGGACGCAAACTTTG
CCAACATCGGCCTGCAGCAGGTTGCAGCCGGCACAGGTGGCACGCTGACCGGCGCAACCG
CACGCCATGTCGAAGACCTCAATGTGAGCACCGTTGAGGGTGCCCAGCAGGCGCTGTCGA
TCGTCGATAAGGCTCTTGAGTCGGTCAATAGCGTCCGCGCCGACCTCGGCGCGATCCAGA
ACCGCTTCACCTCGGTGGTGGCCAACCTGCAGACCTCCTCGGAGAACCTGTCGGCATCGC
GCAGCCGCATCCGCGATACCGACTTCGCCAAGGAAACCGCCGAACTGACCCGCACCCAGA
TCCTGCAGCAGGCCGGTACGGCCATGCTGGCCCAGGCCAACCAGGTACCGCAGAACGTGC
TCAGCCTGTTGCAGCGCTGACATGAGCCGCCCCCGGGGCACGTCGGGGGCGTCTAACCCA
ACTCACGTGCAACCGCTCAAGGACCTCTCCTCATGGCACAAGTCATCAACACCAACACGA
TGTCGTTGAATGCTCAGCGTAACCTGAGCACCAGCGGCAGCTCGCTGGCCACCACCATCC
AGCGCCTGTCCTCCGGTTCGCGCATCAACAGCGCCAAGGACGACGCCGCTGGCCTGGCGA
TCTCCGAGCGCTTCGGCACCCAGATCCGCGGTACCGACGTTGCCATCCGCAATGCCAACG
ACGGCATTTCGCTGGCTCAGGTCGCCGAAGGTTCGCTGACCGAGATCGGCAACAACCTGC
AGCGCATCCGCGAACTGTCGGTGCAGTCGGCAAACGCCACCAACTCCGCCAGTGACCGCA
AGGCTCTCCAGTCGGAAGTCGACCAGCTAGTCAGTGAAATTGATCGCGTCGCCAAGCAGT
CCGAGTTCAATGGCACCAAGCTGCTGGACGGTTCGTTCTCCAGCCAGCTGTTCCAGGTCG
GTGCCAATGCCGGCCAGGCCATCGCCATCGACAAGATCACCAACGCTCAGTCCGATTCGA
TTGGCTCTTCGACCTTCGCCCAGAACGGCACGTTGACCATGGGAGCTGCCACCGCTCTTA
CCTCTGGTGAAATCACTGGGATGAAGATCGGCGATGTTTCGCTCGGTACGATCAAGTACG
ACCAAGGTGCTGACGCAGCTGCCACCGTCGCGAACGCAATGAACGCTACGGTCGCCGCCA
TCAATTCGAAGATGGGCGAAACCGGCGTCTATGCTTCGCAGGCTGACAACGGCGCCACTC
CGCCCGTTGCAACGCCCGGCGTGATCAAGCTGACTTCGGTTAAGGCCGATCTGACCGCTG
CGGACATCACCGCACTTGCTGTCACCGGCGGTGGCACCTCGGTAGCAACCACCACCAACA
TTGCCGCTGGCGGCACCGCCTCAACGCTCAAGGACGTCAAGATCACCGACGTGGCCGGTG
CTCAGAAGGCCCTGGAAATCGTCGATAACGCTCTGCAGTCGATCAACAGCACCCGTGCGG
ACCTCGGTGCGGTGCAGAACCGCTTCACCTCGGTCGTTGCCAACCTGCAGACCTCGACGG
AAAACCTGTCGGCCTCGCGTAGTCGCATCAAGGATACGGATTTCGCCAAGGAAACCGCGG
AGCTGACCCGCACCCAGATCCTGCAGCAGGCCGGTACGGCCATGCTGGCCCAGGCCAACC
AGGTGCCGCAGGGCGTGCTCAGCCTGCTGCGCTGATCCGCTTCCTGATCGTCTTCCGGGC
ACCGATTGATCCGGTGCCCGGATACTGAACCACGCATCACCTCCGCCAAAGGAAAAGCAC
CATGGCACAAGTCATCAACACCAACACGATGTCGTTGAATGCTCAGCGTAACCTGAGCAC
CAGCGGCAGCTCGCTGGCCACCACCATCCAGCGCCTGTCTTCCGGTTCGCGCATCAACAG
CGCCAAGGATGACGCCGCTGGCCTGGCGATCTCCGAGCGCTTCGGCACCCAGATCCGTGG
TACCGACGTCGCCATCCGCAATGCCAACGACGGCATTTCGCTGGCCCAGGTCGCCGAAGG
TTCGCTGACCGAGATCGGCAACAACCTGCAGCGTATCCGTGAGCTGGCTGTACAGTCGTC
CAACGCGACCAACTCGGCAAGTGATCGCAAGGCACTGCAGTCAGAAGTGAATCAGCTGGT
CAGCGAGATTGATCGTGTGGCCAAGCAGTCCGATTTCAATGGCACCAAGCTGCTGGACGG
CTCGTTCTCCAGCCAGCTGTTCCAGGTTGGCGCAAACGCCGGCCAAGCAATCGCAATTGA
TAAGATTACCAACGCCAAGACTGATTCGCTGGGCGGTACCCTGTTCTCCTCGGCGACCAC
TACGGCGACCACCACTACCGTTACAGAAACATCCGCCGGTTCCGGGGTATTTGCATTTGC
TGCAGGCAGTGTCGCCGACTTCTCGATCTCCGCAAATGGCGCGACGGTGAACTTCAGTGG
TGTGAAGTTCGACGCAGGTAGCGCATCAACGCAGGCCGCAGGTGAGGCTGCTAGCGTGGT
TTCCCAAGGGAACGCCATCGCAAAGGCCATCAATCAGAAGTCTGCCGACCTGGGAGTCTC
TGCCGAAGTGGACTCCGCGGGCAAGGTAACTATCAGCTCCTGGAAAGAGGGGAAAGTCGG
CGACCAGATCACCGCCACCGGCGTAACCCTCGCAGACAACGCAGCTCTGGTTGCTACCGA
TGCCAAGCATGCCATTGACCTTGACGTCACCAGTTACGGCAAATCTCAACAGGCACTGCA
GATTGTGGACAAGGCGCTGGAGGGCATCAACAGCACCCGCGCCGACCTCGGTGCGATCCA
GAACCGCTTCACCTCAGTGGTGGCCAACCTGCAGACCTCGTCGGAAAATCTGTCGGCCTC
GCGTAGCCGCATCAAGGATACCGATTTCGCCAAGGAAACCGCCGAGCTGACCCGCACCCA
GATCCTGCAGCAGGCCGGTACGGCCATGCTGGCCCAGGCCAACCAGGTGCCGCAGGGCGT
GCTCAGCCTGCTGCGCTGATCCACGGCAAGAAGGTGCCGCTACCGTCGGGTCAAACCGAC
GGTAGCAGCAACCCGGAAGCCACGATGCACGAAGGCGCGGGCCATGCCCGGCCCGGGATC
ACTCCCGAACCGGCTTGGCATCGCCCGCTCCTGCGGACCTCTCTTTCAGCGCTGTACCTT
TGACTGTACGTACCGGGCGGCTTCGTCTCCCCCCGATTGTCAGTAGCCTGATCCCTCCCC
TGCATTGGGGGAGGGTCTTTTGCAGACTCCCGGCAGCCTGCGGTGATTCCACCCGCACCC
TGCCCCAACCCTCCTGCAAACCGCGTGCCAGATCCGCCGCCAGACAACTGGCACGGCGCA
TGCATCAACGAAGTCCTCAAGACCCAGCGGCGCAGGCCGCTATTTTCGTTGACGACGGGC
CACCGCACGGCGGCAAGGCCCGGATACCAGGAGAATCACATGGCAAGCTTTGGATACGGT
GGCATTGGCTCGGGGCTCAACATCTCGGACATCGTCAACCAGCTGGTCGCGGCCGACCGC
AAGCCCGCCGACAATGCGCTGAACCTGCAACAGTCCAAGGCCAAGATGCAGCTGTCGTCG
ATCGGCACCGTCACTTCGGCCTTTGACAAGCTGAAGACCGCCTTGACCGCGCTGAAGGCC
ACGACAGCCTTCGACACCCGCACCGTAACCGCCACCGGCAAAGCACAACCAGGCAACACC
GACGATGTGCTGACGGCATCCGTGGCGCTGTACGACCAAGGCACGACCAAGGCAGCGGCC
TCCAACGGCACGCACCAGGTGGAGGTGAAATCCCTCGCCACGGCACACAAGCTGATTGCC
AATTCATCGGTGCCGAAGACCGACACGTTCGGCGCCGGAACCTTGACGCTGACCGTTGGC
GTGGGCGACAAGGCAAAGACGATGAAGGTGGAGGTGGAAGCCGGCGATACGCTGACCACC
GTACGCAACAAAATCGACGCCGCAGGCCGCAAGGAAGGCGTGCAGGCGACCCTTATCGCC
TCGGGCGACAACCAGTACCTGTCGATCGCCCAGGAGAAGACCGGCGCCGCCAATGCGATC
AAGCTCGAGTACGGTGGCAGCGACCCGAAGTTGAGCGCACTGGTTGGCAGCCTTCAGGAG
AACACCGCGGCAGCCGATGCCGAGCTGACCATCGATGGCGTCACGGTGATCAGCGACAGC
AACACCGTGACCGATGCCGTACCAGGCCTGACCCTGAACCTGAAGGTCAAGGGCAAGAGC
ACCGTGGTGATCAGCACCGATACCACTGCAGCCACCAAGGTGATGCAGGACTTCGTCAAG
GCATACAACGATGCGATCGCCGCCATCAATACCGAGACCAAGTACGACGCCAAGACCAAG
GAAGCGGCGACGCTGACGGGCGATGCGCAGATGCGCGGCGCATCCAGTCAGTTGCGTTCG
CTGATGGGCGCTGTACTGAAGGATCTGTCCGCAGATGGATTGGATCCGAAGAAGCTCGGC
CTGCAGACTCGTGGCTATCCCAATGCCGACGGCAGCCTGGTACTGGACGCGACCAAATTC
GCAGCGGCGCTTGCCAGCCAACCGGAGAAGATCCGCTCGGCGATCACCGGGGATACCGGT
GGCGCTGGCAAGCTCTACACGATGGTCGACGGTTACGTCAGCACGACCACTGGCAAGGAA
GGCGCCTTCGTCGCCCGCACCAAGGGCCTGAACAACACACTGGATGGCATCGACAAGCGT
CGAAAGGCCTTGGACGTACGCATGAAAGGCGTCGAGGAACGCTACAAAAAGCAGTTCATC
GCGTTGGACAGCCTGATGGGCAAGCTGCAGCAGAGCAATACGTCGCTGCAGCAGCAGCTG
GCACAGCTGAACCGCTAAAGGAATGCGTGTGACGCTCAAGTTTGGCGTGTAACGCACCGA
TAACGGACGCAACAGCAATCAACGCCGCACCGCCGGTAACGGTCCCCACGACCTGCCGGC
GGCACCCCGCGCAAGGAGAATCACGAATGTACGGTTCCAGCCGTCAATATGCCGAGCAGT
ACCGCCAGGTGGGAGTGACCAGTGCGGTCGCCGATGCCGATCCGCACAAGCTGGTGGCGA
TGCTGCTGGCCGGCGCGCTGGAGCGCGTGCGGCGTGCCCTGGCCAGCCTCGAGCGTGGCG
ACCAGGCCGGCAAAGGCAAGGCGATCGGCGAGGTCTGTGCGATCGTCGGCCACCTCAACG
GCTCGCTGGACCATGAAGCCGGCGGCGAGATCGCCGGAAATCTGTCGGCGCTGTATGACT
ATGTGCTGCAGCGCCTGACCGAGGCCAACCTGCACAACGACCGCGCCGCGCTGGATGAGT
CGCTGCAGCTGCTGGGCGAGATCGACAGCGCCTGGAATGCAATCCCGCAGGAACAGCGCC
GCCCGGCCGCGGTGGCGCCATGAGCCTGCACGAACTGCACGCCCAGCTGGACGCCTTCGA
GAAGGCCCTGGGCCAAGAGTCTCTTGACCAGGCCGACAGCTTGCTCGACGGTCACGACAG
CACGCTGCATGCGCTGCTCAGCCAGCCGCTGACCGCCGCCGACCACGCACCGCTGACCGC
GCTGTTCGAACGCCAGCAGAATCTGCTCGGCCTGCTCCGCCAGCGCCGTGATGCGGTCGC
CGCACTGATGAACGATGGCCAGCGCTCCCTTCGCGCGGCGCATGCCTACCTGCAGGCAGA
ATCGCTGGCATGACCCAATTGCCGACCACGTCGCTGCATCACCCGGCCGAAAGCGAGCTG
TTCGACGAAACGCTCAGCTGCGAGCTGGCCCTGCCGGCCGAGTTCCAGGCGGGCAGCGCC
GCTGGTCGTACCAGCAGTGCCGAAGGCCTGCTGCGCAGCCTGGCCCTGGTCGAGGACAGC
CGCGTCGACGAGCATGACGACCGCAATGAGTCCAGCCTGCAGCTGCAGCGGCTGGAAGCC
AAGCTGGATCTGGCGATGGTGCTGCTCGGCCGTCTGGTACGCCAGCAGGGCGAGGAACTG
ACCCTGCGCCCCGTGCGCTGGTCTCGCCGCGGCATCCGCCTGCAGCTGGGCCCGCGCAGC
GGCGCCAGCCCCGGCCAGGCAGGCCTGGTGCGCCTGCAGCCCAGTGACTGGCTGCCCGAC
CATATCGATCTGCCCGTGGAAGTGATCGCCGAAGCGGCCGATGGCGGCGGCGGCCACTAT
CTGTGGCTGCGCTTCCAGCGCCTTGGCGATGGCCTGGAAATGGCCATGGAGCGCCACCTG
TTCCGCCTGCACCGGCGCCAGGTGGCCGAGGCACGCCGGGCGCGCTGAAACCTGCCACCA
TCACGCTTGGCGGGCAAGCCTTGGCGCGCCTGTTCAGCTAAGTTAAGGTGGACTCCCCTA
CACGGACCTGCTGCGTGCCTGTGCGAGTTCTCATCGTCGACGATCACACCCTGGTCCGCG
CCGGCCTGGCGCGGCTGCTGCAGGGGTTTGCCGACGTGCAGCTGGTTGCAGAGGCCAGCA
ACGCCGAACAGGCGCTGCAGCTGGCCCTGCAGCACGCCCCGGACGTGGTCCTGATGGACC
TGTCATTGCCTGGCCGTACGGGTCTGGAAGCGCTAAGCGATATCCGGCTGCGCGCGCCCG
GTACCCGGGTGGTGATGATGACCATGCACGACGACGCCGCGCACGTGCGCGATGCCCTCG
ACCGCGGCGCGGTCGGGTTCGTGGTCAAGGATGCGGCGCCGCAGGAACTGGAGCTGGCGC
TTCGCGCGGCGCATGCCGGCCAGGTGTTCCTGAGCCCGCAGATCTCCGCCAAGATGCTGG
CACCGATGCTGGGCCGCGAGAAGCCCACCGGCATCGCCGCACTGTCGCCGCGCCAGCGCG
AGATCCTGCGCCGCATCGGCAAGGGCGAGAGCAACAAGGAAATCGCCGCCGACCTCGGCA
TCAGCGTCAAGACAGTGGAAACCCACCGCGCACGCATGATGGAGTCACTGGGCTGCCGTC
GCGCCAACGATCTGCTGCTGTTGGCCGCGCGCCATCAGCACGAGCTGGAGTAAGCGCCAG
CCTCGGCGTGACCAAGCGATGGCTGGGTAGAGTGGGCTGTTGGTAGAGTCGACTGTCAGT
CGACTTGCGCGCGGAGCGCGGGACTTTTCCTTGGTCTGATCGGAGAGCAGTCGACTGACA
GTCGACTCTACCGGTGATCGTCTCTATCGACAGCCGACGCAGCCAACCCGCACCCAGCGT
CGAATTCCCGTCAGCCCGACACTCCCCGACAGGAATCCGTACACGGTGCAGCCCGATCAA
TCCCGGCCTTGCACCGGAAATCAGCAACTTAGCAGCGATCATCGTCAACATTCCGCGCCA
CTGTAGGGAATATCCCTACACGCCGTAAGGAAATTCACGAAGTCCCTCAGGAACCCCCCG
ATTCCGCCCCCGCCGGATCAAAAGCAAGATGCGTTCCACAAGGCGCCGGGGAGCGGCGCC
GGGGAACCACGATGAAGGCTGCACTCTCGACCCAGCTGGGCCAACAACTTCACCTCACCC
CGCAGCTGCTGCAGTCGATCCGGCTGCTGCAGCTTGATGGCCTGCACCTGGAACAGGAAA
TCCAGCGCCTGCTGGACTCCAATCCCCTGCTGGAAATCGAAGAGCCCGAAGCACCGGCCG
TCGACGCCACCGACGTTGCCACCGCGACGCTGGAAACTGCCGCGTTCGACGAGCTGCCCG
AGTCGTCGATGTGGGACGTGGCCGGCGCCAGCTGGCAGGACGGCGACGACGACCGCATGG
CGCGCATCGCCGCCGGCGAATCCACCGACCCGCAGCTGCGCGTGCTGCAGCGTCTGTCGC
TGGACATGGATGACCGCCAGCTGGCAGTGGCCGCATTCTGGCTGGACCACTGCGACGAGG
CTGGCTACCTGCAGGCGCCACTGGGCCAGCTGCAGCTGCTGGCCAGCGCCCAGTTCGACA
TCGACGCCGACGGCGTCGAAGCCATCCGCCAGCAGCTGCTGCACGGCGACCCGGCCGGCA
TGGCCGCCCAGGACCTGCGCGAGGGCCTGCAGGCGCAGCTGCGCAGCCTGCACGGCGCGG
TGCCCGCCCGCCACCTGGCCACGCGCATCCTGCACGGCGCACTCGATGCGCTGGCCGCAC
ATGATTACCCCGCCCTCGCCCGCCAGCACGACGCCGAGATCGACGACGTGCGCGAAGCGG
TACGCCTGATCCTGTCGCTGCAGCCACGCCCAGGCGACAGCCTGCTGCCGGAACGCAATG
CCGTTGTGGTTCCGGATGTGGTCGCCTGGCACGCCGATGGCCAGTGGAAGGTGGCATTGA
ACCCGGCCACCAGTCGCCGCGTCTCCATCAACAGCCAGTACGAACAGGCGCTGGCAGAGA
CCAGTGAGGCCGCCCCGGCACTGCGCGAGATGCTGCAGGAAGCGCGCTGGTTCAGCCGCG
GCCTGTCGATGCGCTACGACACCCTGCTGCGCACCGCGCGGGTAATCGTCGAGCGCCAGG
CCGCGTTCCTGGTGCGTGGCGAGGAAGCCATGGCACCGCTGACCCTGAAGGAAGTGGCCG
AGGAAATCGGCATGCACGAGTCCACCGTCTCGCGCATCACCACCGGCAAGTTCCTGCAGA
CCCCGCGCGGCACCTTCGAACTGAAGCATTTCTTCGCCGTCCGACTGGAAGGCGCCAGCG
TCTCCGGGCAGGCGGTCAAGGCCATGGTCCGCCGCCTGATCGACGCCGAACCGGCCGGTC
GGCCACTGGCCGATGAGGCGATCGCCGGCCTGTTGTCACGCCAGGGGGTGAACATTGCCC
GCCGAACCGTCGCAAAATACCGGGAACAACTGGACATCGCCCCGGCCCGTGAACGGCGCC
GGCTCGGCGCCAGGCAACCACAGCTGGCCCGGGTGGGCTGAAAAGGATGTTGCACATGAA
CAAGCTTACCGTCCTGCTGGTCGATGACCACGAGGGCTTCATCAACGCGGCAATGCGCCA
CTTCCGCAAGATCGACTGGCTGCAGATCGTCGGCAGCGCCGGCAACGGCCTGGAAGCGAT
CGAGCGTTCGGAAACGTTGCGCCCGCAGGTCGTATTGATGGATCTGGCAATGCCTGAGAT
GGGCGGCCTGCAGGCCACCCGCCTGATCAAGTCGCAGGACGACGCACCGTACATCGTGAT
CGCCAGCCACTTCGACGACGCCGAGCACCGCGAGCACGCGCTGCGTGCCGGTGCCGACAA
TTTCGTCAGCAAGCTGTCCTACATCCAGGAAGTCATGCCGATCCTGGAAGGCCTCAGGGA
GGAACAGTCGTGAGCGAATCGCGCATCCTTGTGCTGGACAACGACGCCGTGCGTGCAGAG
CGCACCGTTGCCCTGCTGGAGTTCATGGACTTCAACCCGCGCTGGGTCTCCGACGCGGCC
GACTTCGATCTGGGCCGGCAGCGCCAGAACGATTGGATGGCAGTGATCGTCGGCAGCCTG
GACGACAACGCCGCCAGCACCGCACTCTACAACTGGCTGGGCGGCAGCAGCCTGCCACCG
CCGGTACTGCTGGCCGACGGTGATGCCGCAGCCTTCGCGCAGCAGCACGGCCTGCACGAA
GCCAACATCTGGCCGCTGGAGACGCCGCTGCGCCACGCGCAGATGGAAGCGCTGCTGCGC
CGCGCCAGCCTCAAGCGCCTGGACGCCGAGCACCAGGCCGGCGCCGCGCAGGAGCAGGGA
CCGACCGGCAACGGCCCGGCGGTGACTGCGTTGCGCACGATGATCGAGCAGGTTGCCGCG
TTCGATACCACCGTACTGGTGCTGGGTGAATCCGGTACCGGCAAGGAAGTCGTGTCGCGC
GCCATCCACCAGCGCTCGCCGCGCCGTGATGGCCCGTTCGTGGCGATCAACTGCGGCGCC
ATTCCGGCCGACCTGCTGGAAAGCGAACTGTTCGGTCACGAAAAGGGTGCCTTCACCGGC
GCATTGACCGCGCGCAAGGGCCGCTTCGAGATGGCCGAAGGCGGCACCCTGCTGCTGGAC
GAAATTGGCGACATGAGCCTGCCGATGCAGGTGAAGCTGCTGCGCGTGCTGCAGGAACGC
AGCTTCGAGCGCGTCGGTGGCAACCAGACCATCCGCTGCAATGTTCGCGTCGTGGCCGCG
ACCCATCGCGACCTGGAAACCCGCATCGCCGAAGGCAAGTTCCGCGAGGATCTGTTCTAC
CGCCTCAACGTGTTCCCGATCGACGTGCCCGCCCTGCGCGAGCGCCGCGAGGACCTGCCG
GCACTGGTGGAAACCATCGCCGCACAGCTGGCACGAACCGGCCGTGGCGAAGTGCGCTTC
ACCCCGGAAGCCCTGCAGGCACTGGCCGGCTACGAGTGGCCGGGCAACGTGCGCGAGCTG
ACCAACCTGGTCGAGCGCCTGGCCGTGCTGCATCCGGGTGGATCGGTGCGCGTACAGGAC
CTGCCGGCCCGCTACCGTGGCGATGCCGCGCTGGCCGCCGTCGCTACGCCGACGCCGGCA
CAGCCCGCCACCAGCGAAGAGCGACTGGACCTGCGCAGCTTCTCGTTCCACACGCCCGGC
AGCGGCAACCAGCCGGCGCTGGAGCACGGCATCGCCGTCAATCGCCCGGCGGCACCGGCC
GCCCTGCCCGACGAAGGCATGGACCTGCGCAACCACATGGCCAACATCGAACTGGGCCTG
ATCAACGAAGCACTGGAACGCACCCAGGGCGTGGTCGCCCACGCCGCCCAGCTGCTCGGC
CTGCGCCGCACCACCCTGGTGGAAAAGCTGCGCAAGTACGGCATCGAGCGCGAGCAGGCC
GAACTGGCCGGCTGAAGCGCGCTACCAGCATGAAGGGGGCACGAACGCCTGGGCTTGCCC
GGGCGTTGGTGTTTCTGGCGCCGCTGCACGACGTCAGTAGATCCACGTCATGCGTGGATA
GAGACCGTGGCCGCGCGCTGACAACGCCGCGCATCTGCACGAATTCCTACAGGCAACGTT
GCCGCGTTCCGGAGGATGGAGTGGGATCTCCCAACGAGGCTCCACCATGCATCGCCTCAC
CCTGCTCGCCGCCCTGCTCTGCCCCGGCATTGCCACCGCCACCGGCTGCACCCCGCCCGC
CACGCTCGACCAGCGCCAGAATTCCGGCCGATGGACCCTGCAGCCCCAGGCCAGAAAACC
GACGCCGGTTAAATGGCGCCACCAATGGGGTCAGAGCCCGTTGCGTCGCAACGGGATCCG
ACCCCGTGCCGACCAACGGTCGGCACCCACCATCATCAGAAGCACCATCAGAAGCACCAT
CAGCAGCAGGTTCCAACAGATCGCGGCCCACTGTCGAAGGCGGGGTGGGTCCGGTTGCGG
GGGCGTGAGCGCCATGGATGGCGCGACCGAGCCTCCATGGACGGATTTACGGCGTCCCCC
GTGACCGGACCCACCCCGCCACCCCACGGATAGCCCGATTTTGACGTTGATGTTGACGTG
CCGTCGGCGGGTGCAGGGCGCAGCCCTGCCAGCACCCCCAACCCTCACTTCACTGAATCG
AAAACCGGTTTCGGCACGGCACTTGCACTGGCTACAGCAGACAACCCCATCCCTGTTTCT
GGAACCGTTGCAGATGTCCCACTCCGTCACTTCGATCCTTTCGCAGATCCGCTCCTATCA
GACCCAGATGGGACAGCCGGCGCTCAACCCGCTGGGCGAAACGCCTCGCAGCAACGCCCT
GCCGGGCACGGTGCTGGATGCACCGCAGGCCCAGCCGGCCAGCTTCACCGAAACCCTGCG
TGGTGCGATTGCCGGCGTCAACGATGCGCAACAGAAGTCCGGCGCCCTCGCCAAGGCCTT
CGAAATGGGCGACCCCAGCGCCGACCTCGCCAAGGTGATGGTCGCCTCGCAGCAGTCCCA
GATCGCCTTCCGCGCCACCGTGGAAGTCCGCAACCGTCTCGTCCAGGCTTACCAGGACGT
GATGAACATGCCGCTGTAAGGAATAGAGACGCATGGCACTGACGCTCTCCAAGGACAGCC
TGAACGCCGAAAAGGCCGGGCAATGGTTCGACCGCCTGCAGAGCCTGCAGATCACCCGTC
GGCTGGGCCTGATGGCGATGATCGCGGTGGCGGTGGCGGCAGGCCTGTCCGTGTTCTTCT
GGTCGCAGAAGCCGGGCATGGTCCCGCTGTACACGGGCCTGGACCAGAAGGCCACCGCTG
AAGCGACCGACCTGCTGCGCGCCGCGCAGATTCCGTTCGCGCTCGACCCGGCCACCGGTG
GCATCACCGTGCCGGAAAAGAACCTGCACGACGCCCGCCTGAAGCTGGCCGGTTCCGGCC
TGACCGACAGTGGCAAGCTCGGCTTCGAGCTGATGGAACGCGACCCGGGCTTCGGCGTCA
GCCAGTTCGTCGAAAGCGCGCGCTACCAGCACGCGCTGGAAACCGAACTGTCGCGCACCA
TCAACACGCTGCGCCCGGTGCGCGATTCGCGCGTGCACCTGGCCATTCCCAAGCCCAGCG
CCTTCACCCGCCAGCGCGACGTAGCCAGTGCCTCGGTCACCCTGGAACTGCGTGGTGGCC
AGCAGCTGGAACGCAGTCAGGTGGATGCCATCGTGCACATGGTTGCGGCCAGCATCCCGG
ATCTCGCGCCGGAGCGGGTGACCGTGGTCGACCAGAGTGGGCGCATGCTCAGCATCACCG
ACCCGAACAGCGACGCGGCGGTCAACGCTGCCCAGTTCGAGCAGGTGCGCCGCCAGGAAA
CCTCGTTCAACCAGCGCATCCGCGAGCTGCTGGAACCGATGACCGGCCCTGGCCGCGTCA
ACCCGGAAGTGAGCGTGGACATGGATTTCTCGGTGACCGAGGAGGCCCGCGAGCTCTACA
ACGGTGAGCCGCAGAAGCTGCGCAGCGAGCAGATGAGCGAGAACACCACCAGCACCCCTG
GCCCGCAGGGTGTGCCGGGTGCGACCAGCAACAGCCCGCCGGGCCAGCAGGCTGCACCGG
CCACCGCGCAGACCCCGACCGAAAGCAGCAAGAACGCCACCCGCAACTACGAGCTGGACC
GCACCCTGCAGCACACCCGCCAGCCGGCAGGCCGCATCAAGCGCGTCTCGGTGGCGGTGC
TGGTGGACAACGTGCCGCGCGCCGGCGCCAACGGCAAGATGAGCCCACAGCCGCTGTCGG
CCGCCGAACTGACCCGCGTCGAAGCGCTGGTCAAGCAGGCCGTCGGCTTCAACGCCGAGC
GTGGCGATACCGTGTCGGTGATGAATGCCCCGTTCGTGCGGGATACCACGCCGGTCGAAG
GGCCGGCCTGGTGGGAACTGCCGTGGGTGCACGATGCCGGCCGCATGCTGCTCGGCGCGG
TGGTGGTGCTGGCGCTGCTGTTCGGTGTGCTGCGCCCGGCACTGCGTGCGATCACCGGCC
AGAACAAGAAGAACGACGAACCGGCACTGGAACCGCATACCGCGGATGTGCAGCTGGTCG
ATGACGATGGCATGCCGCTGCCGGCGCTGGGCGCCGACCGGGCCAGCCTGGCCGGACCAG
ACGCACTGGCCCTGCCGGTGGATTCTTATGAGGAACGACTGCGGATGGCGCGTGAAGCCG
TGAAGACCGACTCCAAGCGCGTGGCCCAGGTAGTCAAGGGCTGGGTGGCCAATGACTGAG
GCACAACTGACCGGCGTACAGCGCGCGGCCGTGCTGCTGCTGTCCCTGGGTGAGCTGGAT
GCGGCCGAAGTGCTGCGCCACATGGAACCCAAGGAAGTGCAGAAGATCGGCATCGCCATG
GCCACCATGACCGACATCACCCGCGAGCAGGTGGAACGGGTGATGGACCAGTTCGGCCAG
GAGCTGGGCTCGAAGACCTCGCTGGGCGTGGGCTCGGACGACTACATCCGCAACATGCTG
GTGCAGGCGCTGGGCAGCGAGAAGGCCGGCAACCTGATCGACCGCATCCTGCTGGGCCGC
AACACCACCGGCCTGGACGCGCTGAAGTGGATGGACCCGCGTGCGGTGGCCGACCTGGTG
CGCAACGAGCACCCGCAGATCATCGCCATCGTGATGGCGCACCTGGAAACCGACCAGGCC
GCCGACGCGCTGAAACTGCTGCCGGACCGTACCCGCGTGGACGTGCTGCTGCGCATCGCC
ACCCTCGACGGCATTCCGCCGAACGCACTCAATGAACTCAACGAGATCATGGAGCGCCAG
TTCGCCGGCAACCAGAACCTGAAATCGTCCAACATCGGCGGCGTGCAGTGCGCGGCCAAC
ATCCTGAACTTCATGGACAGCGGCCAGGACCAGGCGATCCTGGGCGAAATCGCCCGCATC
GATGCGCCGTTGAGCAACCGCATCCAGGACCTGATGTTCGTGTTCGACGATCTGGTCGAC
CTGGATGACCGCGAAATGCAGCTGGTGCTGCGCGAAGTGAGCGGCGAGCGCCTGGGCCTG
GCCCTGCGCGGTGCCGACATCAAGGTGCGCGACAAGATCACCCGCAACATGTCGCAGCGC
GCGGCCGAAATCCTGCTGGAAGACATGGAAGCCCGCGGCCCGGTGCGCCTGTCCGACGTG
GAAGGCGCGCAGCGCGAGATCCTGGCCATCGTCAAGCGCATGGCCGATGAGGGCACCGTC
ACCATCGGTGGCAGCGCGGAGGCCATGCTGTGAGCAACGTCGTGCGCTGGCTTGCCCCGG
ACCTGCTGGCCCAGCCCGAACCGGTGCTGGAGCAGGAGGATGCGTTCGAACTCACTGAGC
CGGACCCGGAACACGAGCCGGAGCCGCCGCTGCAGCTGCCGACCCTGGAGGAAATCCAGG
CCATCCAGGACAGCGCCGAGAAGGAAGGCTTCCAGCACGGCCATGCCGAAGGTTACGGCC
AGGGCCAGGCCGAAGTGCGTCGCCTCGCCGCGCAGATCGAAGGCATCCTCGACAACTTCA
GCCGCCCCCTGGTGCGGCTCGAGAACGAAGTGGTCGGCGCACTGGGCGAGCTGGCGGTAC
GCATCGCCGGTGCGCTGGTCGGCCGCGCCTATGAAGCTGACCCGGCACTGCTGGCACAGC
TGGTCGGTGAGGCCATCGACGCGGTGGGTGGCAGCACCCGCGAGGTCGAAGTGCGACTGC
ATCCGGATGACATCGCCGCCCTCGCCCCGCTGTTGAGCCTGCCGCCACAACAGCGCCTGG
TGCCAGACACCAGCCTCAGCCGCGGCGATCTACGCGTGCACGCCGAAGCCGTGCGCATCG
ACGGCACCCTGGAAGCCCGCCTGCGCGGCGCGCTGGACGCGGTGATCCGCCAGACCGGAG
CCAATGCATGAACCCCGATCCGCAGCCGACGCCGCCACCGGCCGACTGGGCCATGGCCCG
CAACCTGCGCCTGGCCCGTCGGCTCGATGGACTGCGCGTGGATACCGCCCATGGCCGTGG
CCTGATCCGCGAAGGCGTGCTGCGCCGCGCAGTCGGACTGACCCTGGAAGCCGTCGGCTG
CGAGGCGCCGCTAGGGGCCAGCTGCAAGGTGGAAGTGGTCGACGGCGGCTGGGTCGATGC
CGAAGTGGTCGGCTTCGCCGGCGAGCGCACTTACCTGATGCCCAGTGCCGAGCTGCATGG
CCTGTTGCCCAATGCGCGGGTGGTGCCATCGGCGCGCCGCGGTGGCGTGGAAGTGGGCGA
AGGCCTGCTTGGCCGCGTCATCGACAGCGATGGCGTGCCGCTGGACGGCAAGGGCCCGAT
CCGCGCCGAAGGCCATGTCGGCATGGCCGGCGTGTCGATCAATCCACTGGCGCGCGAACC
GATCACCCAGCCGCTGGACGTGGGCGTGCGCGCGATCAACGCGCTGCTGCCGATCGGCCG
CGGCCAGCGCGTCGGCCTGTTCGCCGGCTCCGGCGTCGGCAAGTCGACATTGCTGGGCAT
GATGACCCGCTACACCGCCGCCGACGTGATCGTGGTCGGCCTGATCGGTGAACGTGGCCG
CGAAGTGCGCGATTTCGTCGAGACCACGCTGGGCGAGGAAGGCCTGCGCCGCGCCGTGGT
GGTGGCCAGTCCCGCCGACCGGCCGCCGCTGGCGCGCCTGCACGGTGCCTACCGCGCTAC
CGCCATCGCCGAATGGTTCCGCGACCAGGGACTGAACGTGCTGCTGCTGATGGACTCGCT
GACCCGCTTTGCCCAGGCACAGCGCGAGATCGGCCTGTCGGTGGGCGAGCCGCCGACCAC
CCGCGGCTACCCGCCGTCGGTGTTCGCCAAGCTGCCGGCACTGGTCGAACGCGCCGGCAA
TGGCGCCAAGGGCCGTGGCTCGATCACTGCGTTCTACACGGTGCTGACCGAAGGCGATGA
TCCGCAGGACCCGATCGCCGATGCGGCGCGCGCGATCCTCGACGGCCACATCCTGCTCTC
GCGGCGCGTGGCCGACAGCGGCCTGTACCCGGCCATCGACGTTGAATCGTCGGTCAGCCG
CGTGGTCACGGAAATCGCCGACGAGCCGTGGCGCCTGCGCATCCGCAAATTGAAGCGACT
GGTCTCGGCCTACTCGGCCAACCGTGACCTGATCGCCATCGGTGCCTACCAGCGCGGCAA
CGACGCGGCCACCGACGAAGCCCTGGAACGCTGGCCGGAAATCATGGAGTTCCTCGGCCA
GGACGTTACCAAGGCCGCAGATCTCCCGCACAGCCAGGCGGCGCTGCAGCGCCTGGTGGA
ACAAGAGAATTAAGCCATGAACCAGTCCAAGCGCATTGATCCCCTGCTCAAGCGGGCCCA
GGAACACGAGGACGCGGTTGCCCGCGACCTGGCCGAACGCCAGCGCGTGCTCGATACCCA
TCTATCGCGACTGGACGAACTGCGCCGCTACGCCGAGGAGTACGCCAACGCTCAGATGGC
CGCCACCAGCCCGGCGCAGCTGCTGAACCGACGCGCTTTCCTCGACCGGTTGGACAGTGC
CGTCGAACAGCAGCAGGCCACGGTCAATGGCAACCGCGAAAAGGTGGAAGCCGAGCGCGC
CCGGCTGATCCTGGCCAGCCGTGACAAGGCCGTGCTGGAACAGCTGGCCGCGAGCTATCG
CGCGCAGGAAAAAGTGGTGACCGACCGCCGCGACCAGCGCGAGATGGACGATATCGGTGC
GCGCCGCGCGCGCCTGGTCCAGGCCGAAGACCAGGACGGCACCGAGCAGGGAGGTCGCTC
GTGATGCCCTCCCCACTCGCCGGCAGCGCCAACCCTGCCACGCCGGCCACCAGCAACAGT
GCGGCGCGCGCCCCGCGCAGCGAAGGCGGAAAGGACTTCAGCCAGCTGCTGCAGGATGGC
GCGCCCTCTGCACCCGCCCCTGCCGGCAGCGCCACCACGCCGTCGCCATCCACGTCGAGC
CAGCCGTCGACCACTGACAGCAGTGGCCAGGCACCAGGCGAACGTAGCGACGCCGAAGCG
GTAACCGCTGAAGCGCCGCCGCTGCCGCCCGTTGCCGTGACCCCGGCTGCACCCGCTACC
GACAAGGACAAGCCCGCCGCGACCGAAGACGCCCCTTGGCCGCCGCTCGGTCTGGCCGGC
CTGGTGCTGGCGATGCCGACGCCCGTGGATGCGGCCGCTGCCCTGCCGACCACCGCTGCA
CCGTCGCAGGCCAGCGACGGCAGCGCACTGCCCGTTGCCCCTGCCGCGAATCCGGCACTG
CCTGCAACTGCCCCAGCAGCGGCCGCCGCAGCGACGGCCGACGGCAAACCGGCGGCGACC
AGCGCGGGCGATGCCAGCGCGCTGCCACTGCCGGAGATGATCCTGCCCGGCAAGCGCAGC
GAGCGCGGCGAAGGCAGTGACGTGGCCGCCGTTGGCGACCGCGCCAGTGCACCACTGCTG
CATGCACCGGCGGGGGCCGCCGTACAGGACCTGAAGGCGGCGCTCGCCACCGGCAACGCG
ATCTTCAATGGCGAACCCACACCGAAGCCGGTGCTGGGTGACGACGGCTTCGACCAGGCC
ATTGGCGCACGCCTGGGCTGGCTGGCCGACCAGAAAATCGGCCACGCCCATATCCGCCTG
AGCCCGGATGACATGGGCCCGGTGGATGTTCGCCTGCAGTTGAACGGCGACAAGGTGCAC
GCCAGCTTCAGCAGCCCGCACGTGGACGTGCGACAGGCTCTGGAAAGCAGCCTGCCGCGC
CTGCGCGAGCTGCTGGGCGAACAGGGCTTCCAGCTGGCACACGCTGATGTTGGCCACCAG
GCCCCGGGGGGCGACGGCAATGCGTCGGGAGCATCTGGCAACGGTGGGACCGCCGGTGAC
GGAGAACCGTCGCCCGGCGACACCAACGTGTCGTCCGCGCAGTTGATCCGCCAGCGCGGG
TTGCTGGACGCCTACGCCTGACAGGCGTGCCAACCAAGGTTGGCACCCACCAGGGCGGGG
CGGTTGGCGCCCATCAGGGCACCGGGGCAATGGAGCCGCACCGGCCAGTATCGCGTTGGT
GGGTGCGGAGCTTGCTCCGCACGGCCCCACCGCCCCCCGACGGAATTCCGTCGCACCCCT
CTGCCCCGCCTTCGGCACACCCCTTGCATATCCCGGTGAAGCAACCCTCAGGAGCTTCAC
CCCGTGGCCGCAGCCGCTGACAAAACCAAGAAGACCGCCGAGAAGGACAAGGCCGCCAAG
CCGCGCAGTCCGATCCTGATCACCGCGCTGGTGGCCGTACTGGCCGCCGCTGCCGCCGGT
GGCGGCGTCTGGTTCTTCACCCAGTCCAAGCACGAAGACAAGGCCGCGCAGGCGCCGAAG
AAGGCCAGCACTCCGGCACCGGCACAGTACTTCGCGCTGGACCCCGCATTCGTGGTCAAC
CTCAACGGCCCGGTCGACGGTCCGCGCTACCTGCAGCTGGAAGTGCAGCTGATGACCCGT
GACCCGGCTGCGCTGGAAGCGATCAAGACCCATGCACCCGCCATCCGCGCACGCCTGCTG
ATGCTGTTCTCGCAGGTCAGCCCGGACCAGATCGCCGATGTCGCCGGCAAGCAGAAGCTG
CAGGCTGCGTCGCTGGCCGAAGTGCAGAAAGTGCTAAAGGCCGAGACCGGCAGCAATGGT
GCCGACGACCTGCTGTTCACCAGCTTCGTGACCCAGTAAGGGCCCACCGATGAATGATCT
GTTGTCCCAGGACGAGATCGATGCCCTGCTCCACGGCGTGGACAGCGGCGCGGTCGAAAC
CGATCCGGAACCGCCGTCAGGCGAAGCGCGCTCGTACGACTTCGCCAGCCAGGACCGCAT
CATCCGCGGTCGCATGCCGACCCTGGAAATGGTCCACGAGCGTTTCGCGCGCCTGTGGCG
GATCGGCCTGTTCAACCTGATCCGCCGCTCGGCCGAGCTGTCGGTGCGCGGCATCGAGCT
GATCAAGTTCAACGACTACATGCACTCGCTGTATGTGCCGACCAACCTGAACCTGATCCG
CTTCAAGCCGCTGCGCGGTACCGGCCTGATCGTGTTCGAGCCGACCCTGGTGTTCGCCAT
CGTCGACAACTTCTTCGGTGGCGACGGGCGCTACCCCACCCGCATCGAAGGCCGCGAGTT
CACCGCCACCGAAATGCGGGTGATCCACCTGCTGCTCAAGCAGACCTTCGCCGACCTGCG
CGAGGCCTGGGCACCGGTGATGGACGTCGACTTCGAGTACATCAACTCGGAGATCAACCC
GCACTTCGCCAACATCGTGACGCCGCGCGAATACGTGGTGGTGTGCCGCCTGCACGTCGA
ACTCGATGGCGGCGGTGGCGACATCCACGTCACCCTGCCGTATTCGATGCTGGAGCCGAT
CCGCGAGCTGCTCGACGCCGGCATCCAGAGCGACCGCAACGACCGCGACGAGAGCTGGGG
CAAGACCCTGCGTGAACAGCTCAACATCGCCGAAGTCACCCTGTCCAGCGTACTGGCCAG
CAAGCGCATGACCCTGCGTGACCTGACCCAGCTGAAGGTCGGCGACATCCTGCCGATCGA
GCTGAGCCCGCAGGTGCCGGTGTGCGTGGAGAACATCCCGGTGTTCACCGGCGAGTTCGG
CATCGCCAACGGCATGAACGCCGTGAAGATCACCGCTACCCATCCGCCGGGCACCCGCCC
GCGCGTACCCGTCATCCAGGAAGACCCGCAATGAACGATATCGACGCCCTCGAACCCACT
CCGGCCCAGTTCAGCAGCCTGCAGGCCGATGAGGCGAACGGCCCGGACCTGAACCTGGAC
GTGATCCTCGACGTACCGGTGACGCTGTCGCTGGAAGTCGGTCGCGCGCGCCTGCCGATC
CGCAACCTGCTGCAGCTCAACCAGGGTTCGGTGGTGGAACTGGAACGTGGTGCCGGCGAG
TCGCTGGATGTGTTCGTCAACGGCACCCTGATCGCCCATGGCGAAGTGGTGGTGATCAAT
GACCGCTTCGGCGTGCGCCTGACCGATGTGGTCAGCCCGAGCGAGCGGATCCGGAGACTG
CGTTGAGCCTGCTGGCCTCCGCCCTGCTGGCGGTCGGCAAGACCGCCGCTCCGGCCGGCC
CGCAGATCGGCCAGCACGCAGCCGCCGCACCGAGCCTGTTCGGCGCGGTGCTGGCGCTGC
TGGCAGTGCTGGCGCTGGTCATCGGCCTCGGCTGGCTGCTCAAGCGCCTGCCCGGCAGTG
GTTTCCGCCCGGCCGAAGGCATGAAGGTGGTGGCCAGCCTGAGTGTCGGTGCCAAGGAGC
GCGTGGTGGTGGTCGAGGTCAACGGCCAGCAGCTGCTGCTGGGCGTCACCGCCGGCGGCA
TCAACACCCTGCACACCCTGCCCGAACCGCTGCCGCCGCCCGCGCCCGTGCGCGTGCCGG
ACTTCAAGAATCTTCCGAATTTCGCCCAGCTGCTGCAGCAGCGGCTGCGCAAGGACCCCT
GACATGCGTGTCACCCGTACCCGTCTTGCCACCCTGATGCCGTGGCTGCTGATGCTCGCC
CTGTGCCTGTTGCCGGCACTGGCCTGCGCTGCACCCGGCGCACCGACCACGCCACTGCCG
GACATCAACGTCGGCAAGATCGGAGGTGCGCCGGTCAGCCTGCCGCTGCAGACCCTGCTG
CTGATGACGGCGATCACCCTGATCCCGTCGATGTTGCTGGTGCTGACCTCGTTCACCCGC
ATCATCATCGTGCTGGGCCTGCTGCGCCAGGCGCTGGGTACCGGGCAGACCCCGTCCAAC
CAGGTGCTGCTGGGCCTGGCCCTGTTCCTCACCGCGATGGTGATGATGCCGACCTGGGAC
AAGGCCTGGAGCACCGGCATGGCGCCGTACCTCAATGGCGAGATCGACTTCCAGACCGCC
TGGACGCTGACCACCACGCCGTTGCGCGGCTTCATGCTGGCGCAGATCCGGGAGACCGAC
CTGATGACCTTCGCCGGCATCGCCGGGCACGGCACCTACGCCAGCCCCGACGCCATCCCG
TTCCCGGTGCTGGTCGCATCGTTCGTCACCAGCGAGCTGAAAACCGCTTTCGAGATCGGC
TTCCTGATCTTCATCCCGTTCGTGATCATCGACCTGGTCGTGGCCGGCGTGCTGATGTCG
ATGGGCATGATGATGCTGTCGCCGATGCTGGTGTCGGCACCGTTCAAGATCCTGCTGTTC
GTGCTGGTGGATGGCTGGGTGCTGACCGTGGGTACGTTGGCGGCGAGCTTCAATCCGGCG
TGATTGAGAGGTAGTCGGGCATGGCTCGGCTCTACAGAAGCACAGTCGAGCGCGGCTCGA
CTCCACACAAGCAGATGGACCCCGAATGTCTCCCGAACTTGCCTTGACCGAACTGCGTGG
CGGCCTGATCACCGTGTTGTGGGTGGCCGGCCCGCTGCTGCTCACCGTGCTGGTGGTGGG
CGTGGTGGTGGGCGTGGTGCAGGCCGCGACCCAGCTCAACGAACCGACCATCGCCTTCGT
TGCCAAGGCGGCGGCACTGACCGCGGTGCTGTTCGCGCTCGGCAGCCTGCTGATCGGCCA
CCTGGTTGAATTCACCACGCTGCTGTTCCAGCGCATTCCACACCTGATCGGCTAGGACAC
GCGCCTCGATGGACGCCGCCACCCAGATGGCTGCCGAAGGCCTGCAGGCCTTTGGCATGA
TCGGCACCGTGCTGTGGACCATGCTGCGCATCGGCGCGGTGGCCATGGCCATGCCCATGG
TCGGCACCCGTGCGGTGCCGGCACGGATCCGCGTGATCCTGGCCGGTACCCTTGCCATCG
CGTTGGCACCGCTGCTGCCGCCGGTTCCGGACTGGACCGGCTTCGATGCTGCCACCGTAC
TGACCATCGCCCGCGAGCTGGCCATCGGCGTGTCCATCGGCTTCCTGCTGCGGCTGGTGT
TCGAGGCCGGCGCGATGGCCGGCGAACTGATCGCCCAGGGCACCGGCCTGGCCTTCGCGC
AGATGAGCGACCCGCTTCGTGGCGGCACCTCCGGCGTGATCGGACAGTGGTTCTACCTGC
TGTTCGGCCTGTTGTTCTTCACTGCCAACGGCCATCTGGCGCTGATCTCGCTGGTGGTGG
ACAGCTACCGGGCGCTGCCGATCGGCGCCCCGCTGCCGGACCCGCACGCCTTCTTCAGCA
TCGCTCCGACCTTCCTGCTGACCGTGCTGCGCGGCGCACTGACCCTGGCCATTCCACTGA
CCGTGGCGATGCTGGCGGTGAACCTCGCCTTCGGCGTGCTGGCGCGTGCTGCCCCGGCAC
TGAATCCGATCCAGCTGGGCCTGCCGGTCTCACTGCTGCTGGGCCTGTTCCTGCTGGCCC
TGCTGGCCGGGGAAATGGGCCCGCCGGTACAGCGCCTGTTCGATGCCGCCTTCCAGGCTG
CGGACGCGGTCACACACTGACCCGATCATCACGTTTTACTGCTTGCCCTTCCCCCGGGTC
TGCGCGCTAGAGTGAATGCGCGGCAACCGGGGGGATGCCGCACGTGGCCGCCGCCCTGCG
TCGGCCTGCCTCATGCATGCCCCACCGTGGTTTCCGTCGACAGGCAGGTCCGGGAGACTG
ACGAATGCTGGTAGGCACGTACAACCCGTGGCTGGTGGCGATCTCGTTGCTGGTTGCCGT
GATGGCGTCATACACCGCGCTGGCGATGGCCGGGCGCACGGTCACCGCACCCGGCAAGGG
CGCGGCCTGGTGGTGGCGCCTCGGTGGTGGCTTCGCCATGGGCCTGGGCATCTGGTCGAT
GCACTTCATCGGCATGCTCGCCTTCGACCTGCCCATTCCGCTCGGCTACGACCTGCCGAT
CACCCTGCTCTCCCTGGCCCTGGCCATCGCCTCATCGGTGTTCGCGCTGTGGCTGGTTTC
GCTGCGCACCCTGCCGCACCCACGCCTGGCCGGCGGGGCATTGCTGATGGGTACCGGCAT
TGCCGGCATGCACTACGTCGGCATGGCGGCGATGCGCATGCAACCCGGCATCGACTATGA
CCCGGGCTGGCTGCTGTTCTCGCTGATCGTGGCGGTCGCCGCCTCATGGACTGCGTTGTA
TGTGGCATTCCGCCTGCGCGCGCAGCGCACCCGTGTCGGCGACCGGCTGGCAGCCGCTGG
CCTGCTCGGGCTGGCCATCGTTGGCATGCACTACACCGGCATGGCCGCCGCACGCTTTCC
GGAAGGCAGCATCTGCGGCGCGGCGGTCGGCGATGGCCTGCAGAACGAGTGGCTGGCGAT
GCTGGTAGTGGTGCTGACGGTCGCGATCCTCGCGGTGGTGCTGGTGGTGTCCTGGCTGGA
CCAGCGGGTGGAGGCGCAGCTGCTGCGGCTGCGCAATTCCATGCTGAGCACTTCGTTGAC
CGATGCGCAGCAGGAACTGACCCAGGCCGCGTTGCATGATCCGCTCACCCGCCTGCCCAA
CCGCCTGCTGTTGCAGCGCCGCATCGTGCAGGCACTGGCCGAGGCCGAACAGGGCGGCAG
CCGCTTCGCGGTGATGTTCATGGACCTGGACGGTTTCAAGCAGGTCAACGACGCCTATGG
CCACCAGGCGGGTGACGCACTGCTGGTGGCGGTGGCCGAGCGCACCCGCCAGCTGCTGCG
CCCCCATGACATGCTGGCGCGCCTGGGCGGCGACGAGTTCGTGCTGGTGGTGCGCATCGA
GCACGATGAGGATCTGCCAACCCTCGCCCGGCGCATCCTGCAGGCGGTCGGCAGTGGACC
GCTGCTGCCGGACAACGAACTGCAGGTAACCGCCAGCATCGGCGTGGCGATCTGCCCGGA
TCACGCCGCCAGCGAGCGGCAGCTGATGGCCTTTGCCGACGCGGCGATGTACCAGGCGAA
GGAATCCGGGCGCAACGCCTTCGTGCTGTTCGCCGACTGGATGAATGACAGCGCCGAACA
ACAGTTCCGGCTGCTGGCCGACCTGCGCCGCGCCATCGGCAGCGAGCAGCTGTTCCTGCA
CTACCAGCCCAAGATCCGCGTGGCCACGCAGAAGGTGGCCGGTGCCGAAGCGTTGATCCG
CTGGCACCATCCGGAGCATGGCCTGATTCCGCCCGATCGGTTCATCCGCCTGGCCGAGCG
CAGCGGCGCGATCAACGAGATCGGGCGCTGGGCGCTGGACCAGGCCTGCCTGCAGCTGCG
GCGCTGGCACGATGCCGGTCACGAAGGCTGGTCGATGTCGGTGAACCTGTCGCCGGTGCA
GTTCAGTTCGCCGCACCTGCTGCAGGATGTGCGCGCGGTGATCGAACGCCACAACATCGC
CCCGCGCCACCTGGTGCTGGAAATCACCGAAAGCACGGTGATGCGCGATACCGACACCAG
CCTGCGCCTGCTGCAGGCGCTGTCGGCGCTGGGCGTAGGCATCTCCATCGATGACTTCGG
CACCGGCTATTCCAGCCTGCTGTACCTGAAGCGGTTGCCGGCCACCGAAATCAAGATCGA
CCACGCCTTCGTGCGCGATCTGGAGCACAGTGCCGAGGATGTGGTGATCGTCTCGGCCAT
CGTGGCGCTGGGCCACGCGCTGGACATGGACATCGTCGCCGAAGGCGTGGAAACCGCCGC
CCAGCGCGCCTACCTGGAGCGGCTGGGCTGCGATTACCTGCAGGGCTACCTGCTCGGCCG
CCCGGTGGATGCGGCGCGCTTCATGCAACTGCACGACCTGCCCCGGCCGCGGGTGGAACT
GGCGCAGAGCCCACCGCCCAGCGACAACGCCCCCCTGTAGCCGAGCCCGCGCCCGGCTCC
CGCGGGGCATGGCCCGGCGCTACCATTGGTGTCGATCCCCGGTAGATCCGCGCCATGCGT
GGATGAGCCGTCCCACTGTCATCCAAGGAAGCGTCCGTGGCCCTACGCACCACCCTTGCT
GGCCTGTTGCTGGCCCTTGCTGTCGGCCAGGCCGCCGCCGCTGATCTGCCGTGGTCGTTG
CCAGCCGATGCTTCCCCGGCCCAGGTCGACGCCGCCCTGCAGGTCCTCGGCAAGGGCGTG
TTGAAGTCCCCCGGCCTGACCGATGCACAGCGCGGCCACGCGCTGTTGGCGATGGGTCAG
ACGGCCGAAGCGCGGCAATTCATCCAGCGGGTACGCACATCGCTGGCAAGCGACGGCGAC
ACCGCGGCGATGCAGCGCTGGCTGCCGATGCTGCTGCTCGCCACTGCCGGCGAGCGGGAC
AACGCCGCTTATGTGCGTGCCTTCCACAGCACCTTCGCTGCCCTCGACGACGTCGACGCG
GTGCAGGCCGATGCCGTGCTCTCGGCTGAACCGGCCCCGGTGCGCGCCCAGCTGGAGAAG
GCCATCGCAGCGCAGGCGGGGGCCGCGACCGTCACCGAGGCCGTCGCCCTGGAACTGCTG
CGCCTGCGGGCGGTACTGCGTGCACAGACCCTTGCCGCCGCACTGGCCCCTCCGCTGGTC
GCGGCGGAAGAGCAGCGCCGCTTCGCCATCGACGATGCGCTGCGCATCCCCGTTGGCGAT
GGCGTCGTGCTGTCGGCGCAGCTGGCCCGCCCCCGCGCCGCGTCGGTGCCCCTGCCGACG
GCAATGCTGTTCACCATCTACACCGACCCGCAGAAGAACCGGCAGAAGATGCTGCTGGCC
GCCGCGCATGGCTACGCCGGCATCGTGGTCGATGCACGCGGCAAGGGTCGGGGCACCGGC
ACCATCGCGCCCTACGAACATGATGGCGAGGACGCCAACGCGGCCATCGACTGGATCAGT
CGTCAATCGTGGAGCGATGGCCGGGTCGCCATGTATGGAGGCAGCTACGAGGGCTTCACC
GCCTGGGCGGCGGCGCGCCATCACCATCCCGCATTGAAGACCATCGTGCCCTACGTTGCC
GCCATCCCCGGCCAGGGCCTGCCGATGGAGAACAACGTGTTCCTGAGTGCCAACTACGGT
TGGGCGTTCTATGTGGCCAATGGCCCGATGCTGGACAACGACACCTACAACCAGAACGAG
CGCTGGTCGCAGTTGCCGCGCCGCTGGTATGCCTCCGGCCGCCCTTATCGGCAGATCGAT
CAGGTCGACGGCACGACCAACCCTTGGCTGCAACGCTGGCTCGATCACCCGGCGTACGAC
GCTTACTGGCAGTCGATGGTTCCCTATGGCGACCAGTTCGACGACATCCGCATCCCGGTG
CTGACCATCACCGGGTACTACGACGACGGCCAGATCTCGGCACTGCAGTACTTCAAGGAC
CACCTGCGGCACCACCCCGATGCCGATCACTCCCTGCTGATCGGCCCCTATGACCACCGC
GGTGCGCAGTCGGCGCTCAAGCCGATGCAGCTGCGTGGATACGACCTGGACGCCGTCGCG
CAGTTCGACACGCCCGCACTGACCTTCCAGTGGCTGGACCATGTGCTGCGCGGCGCCCCT
CGCCCGGCGCTGGTGCCCGACCGCGTGAACTACCAGCTGATGGGCGCCAACCGCTGGGGG
CATGCGGCAACACTGGACGCCGCCGCGGGCGCTCACCACCGCTACCACCTGTCGGCCGCA
CCCGCTTCCGCCGATGGCTACCACCGCCTGCAGGAACAGCCGCCAGCGCCGGGCCAGCTG
GGGCAGACCGTGGACCTGGCCGACCGCGGTGAAATGCGGCATGGCTACTACCCGTTCCCG
ATCATCGCGGCGCAGGACGAAAGGGATACCGCGCTGTCCTTTGCCACAGATCCCTTTACC
GGCCCGATGGATCTGGTGGGCAGCTTCTCCGGAGACCTCAAGGTGCGCATCAACAAGCGC
GACTTCGATTTCACCGTCACCCTGTACGAGCTGATGGCCGATGGACACCGGATGCAGCTG
TCCTATTACATGGGCCGGGCCAGCCACGTGCGTGACCCGAGCACGCGCCAGCTGCTGCAG
CCCGGCCAATGGACCCACCTGCCCTTCGATCGCACGCGCATGGTCGCCCGCCGCCTGGCT
GCAGGCAGCCGCCTGTTGGTGAAGGTGGATGTGCTGAAGGACGCCATGCACCAGGTCAAC
CACGGCACCGGCCGCGATGTCAGCGACGAATCCGCCGCCGATGCGGGCGCCCCGCTGCAG
GTGGATTGGCACAGCGACAGTGTTCTGACGATTCCCCTGCACCCCACCAGCGACACCCCC
CAGTAGAGCCACGCCATGCGTGGATAGGCAACGGCCCATCACGGAACACTTCTTGCACGC
ACCCCGGCATCCCCTGCCGCAGTGCCTGTGATGTCCGAGAACGAATCCGCCGGCGAAAAG
ACCGAACAACCTACCGAAAAGCGCCTGCGCGACGCCCGTGAACAAGGCAACCTGCCGCGC
TCGCGCGAACTTGGCACCGCCGCCGTGTTCGGTGCCGGCGTGCTGGCGGTGATGGCCATG
AGCGGCTCGATCGGCCGTGGCGCCAGTGCCTGGATGAAGCACGCGCTCAGCCCGGAACAG
GGCCTGCGGCAGAACCCGAAGGAACTGTTCGGCCACTTCGGCGACCTGCTGCTGCAGTTC
ATGCTGGTGATCGCACCGCTGGTGCTGGTCTGCCTGCTGGCCAGCTTCGTCGCCCCGTTG
GTGATGGGCGGCCTGCGCTGGTCGCAGAAGGCGTTGCTGCCCGACATCAACCGCATGAAC
CCGATGAGCGGGCTCAAGCGCCTGTATGGCCCGGAGGCGATTGCCGAATTCACCAAATCG
CTGCTGCGCGTGGCCTTCGTCGGCGTCGCCGCAGGGCTGGTGGTCTGGACCGGCTTCGAC
ACCCTGCGCGGGCTGATCCACCACCCGCTGGAAACCGCCATCACCGATGGCCTGGGCTTC
ACCCTTCGCCTGCTGCTGGCCACCGCCGGCGCGATGCTGGTGCTGGCCGCCATCGATGCG
CCCTACCAGCGCTGGAACTGGATGCGCAAACTGAAGATGACCCGTGAAGAGCTGCGCCGG
GAAATGAAGGAAAGCGAGGGCAGCCCCGAGGTGAAGGGCCGCATCCGCCAGCTGCAGCAG
CAGATGGCCAACCGCCGGATGATGGAGGCGGTACCCACCGCCGACGTGGTGGTGGTCAAC
CCGACGCACTACGCGGTGGCCCTGAAGTACGAGGGTGGGACCATGAATGCTCCCACCGTG
GTCGCCCTGGGCGTGGATGAGACCGCCCTGCGCATCCGTGAGGTGGCCGACGGCAACAAG
GTCGCGATCGTCTCCGCCCCGCCTTTGGCACGCGCCTTGTATCGGGAAGGCCAACTCGGA
AAGGAAATCCCCGTGAGACTGTATTCGGCCGTCGCCCAGGTCCTGTCCTACGTCTACCAG
CTGCGCGCCTGGCGCACTGGCCCGATGCCGGACGCCCCGCACATCCACGTGGATGAATTC
GGCAAGGGAGGCCGCCCGTGAGCGCCCAGCCCTCCACCGGCTTCAACACCCGCCGTGCCC
TGGAAATGATCCGCCAGGGCCTTGGCGCGCCGCTGATCGTGCTGGCCCTGCTGGCCATGG
TCGTGGTGCCGCTGGCCGCGCCGGTGCTCGACGCTCTGTTCACCTTCAACATCGCCATCT
CGCTGATGGTGCTGCTGGCGGTGGTCTACGTGAAGCGCCCGCTGGACTTCACCATCTTCC
CGATCGTGCTGCTGATCACCACCATGCTGCGGCTGGCGCTGAACGTGGCCTCCACCCGCG
TGATCCTGCTGAACGGCCAGAACGGCCACGACGCCGCCGGCAAGGTCATCGCCGCCTTCG
GCGAATTCGTGATCGGCGGCAACTATGCGGTCGGCATCGTGGTGTTCGCGATCCTGACCA
TCATCAACTTCGTGGTCATCACCAAGGGCGCCGGCCGCGTTTCGGAAGTGACCGCGCGCT
TCATCCTCGACGCGATGCCCGGCAAGCAGATGGCGATCGACGCCGACCTCAACGCCGGTT
TGCTGACGCGTGAAGAAGCCAAGCTGCGCCGCGAGGAAGTCCGCGAGGAAGCCGACTTCT
ACGGCGCGATGGACGGTGCCAGCAAGTTCATCCGCGGTGACGCCATCGCCGGCATCCTGA
TCCTGTTCATCAACATGCTCGGCGGCCTGGCCGTGGGCGTGTTGCAGCATGGCATGCCGT
TCGGCGAAGCCGCTGCCACCTACACCCTGCTGTCCATCGGTGACGGCCTGGTGGCGCAGC
TGCCGGCCCTGCTGGTCTCCAGCGCGGTGGCGATGCTGGTGACCCGCGCCTCGCGCTCGC
AGGACATGGCCCAGGCGATGACCGGCCAGGTGTTCGGCCAGTACCGCGCACTGGCGATCA
CCGCCGGCATCATCGGCGTGGTCGGCCTGGTGCCGGGCATGCCCAACGTCGCTTTCCTGA
CGCTGGCCGCGATCCTTGGCTTCATCGCCTGGAAGGTCTACCGCAAGGGCAAGGCCGCAG
CCACCGACCCGGCAGCCGCCGGCAATGACGCGGCCGCACTCAACGCACTCGGCCGCCCGG
CGGCACCTGCGCCGACCGCCGAACTGAGCTGGGACGAACTGCGCCCGGTCGACCCGCTGG
GCCTGGAGGTCGGCTACCGGCTGATCCCGCTGGTGGACAGCAACCAGGGCGGCGAACTGA
TGGCGCGCATCAAGGGCGTGCGCCGCAAGCTGACCCAGGACGTTGGCTTCCTGATTCCCT
CGGTGCACATCCGCGACAACCTGGAACTGCCGGCCAACGGCTACCGCGTGCTGGTGCATG
GCGTGCCAGTGGCCACCGCCGAGATCCACCCGGACCGCGAACTGGCGCTGGACCCCGGAA
GTGCCCTCGGCGCGCTGGAAGGCATCGCCGGCAAGGATCCCGCGTTCGGCCTGGATGCCA
CCTGGATCCAGCCGCACCAGCGTGCCCAGGCTGAAACGCTGGGCTACACCGTGGTCGACC
CGGCCACCGTGGTGGCCACCCACCTCTCGCACCTGATCCGCGAACATGCGCCGGAACTGC
TTGGCCACGAGGAAGTGCAGCACCTGCTGGCCAACCTGGCCAAGAGCGCGCCCAAGCTCG
TCGAAGATCTGACGCCGAAGGCGCTGCCGCTGTCGGCGGTGGTGCGCGTGCTGCAGAACC
TGCTGGTCGAGCGCATCCCGATCCGACAGCTGCGCAAGATCGCCGAGGCGCTGGTCGAAC
ACGCGCCCAGCAGCCAGGACCCGGCGGTGCTGACCGCTGCCGTGCGCACCGCGCTGGGCC
GCTTCATCGTGCAGGAGATCGCCGGAATGTCGGCGGAGCTGCCGGTGTTCACCCTCAACC
CGCAATTGGAACGTGTCTTGCAGGAGTCCACGCAGGGCAACGGCGCCGCGCTGGAACCCG
GACTCGCAGAGCGACTGCACCAGAGCCTGGCCGAATGTGTCAGCAAGCAGGAAGCGCGAA
ACGAGCCGGCGGTCGTGCTGGTACCGGGCCCGGTGCGCGCCGCGCTGGCGCGCCTGGTCC
GCCACAGCGTTCCGTCGTTGTCGGTCCTGGCCTACAGCGAGGTGCCGGAGGACAAGCGCC
TGAAGCTGGTCGGAACGATCAGCTGACGCCGCCCACCGATGCGCCAGAAAACAGACACCA
CCTTCGAACCAACGCAACAGACAGATACCAAGGGGAACCCGCACCGTGCAGACCACCGAC
CACCCGAGTTCTCCGACCGCCACCCCGCCGTCTTCGTCCCGTGACCACAGCATGAAAATC
AAACGATTCGTCGCCGCCGACATGCGCTCGGCCATGAACCTGGTGCGCAAGGAACATGGT
CCTGACGCCGTGATCCTGTCCAACCGCCGGATCGAGGAAGGCGTCGAGATCGTCGCCGCG
GCCAACTACGACGAGAGCGCCGTGCAGCGTGCACTGGAAGCCTCGCGCCGTGATGTCGCA
CCGCCGCCGGCACCCAAGCCGCGCACCGCCGCCGACGCGGTGATCGCCGCTGTCACCCGC
CGCCGCAGCAGCACCCCGGCGCCGGAACCGGTCGCCGCCACCACCTCGGCGGTGGCCGCC
CTCGCCCGTGCGGCCGTTGGGGCCACCGGCCGTACCCTGGACAGCGCCGACGAGATCGTG
CCGACTCGTGGCAGCACTGGCTTCGCCGCCACCCTGGCGCGCGCCGCCGTCAACGAACCG
GCGCTACCCGAACAGAGCTTCGCCCCGTTCGCCGAGGCCATCGTTGCACCGGCCGCTACC
GTGCCGGCCAACCGCGCCCGCTTCCAGATCGACCCGCCGCACGACATCCATCACGAAAGC
GTGGCCCCGGCCGTGCAGCCGCCGCCGCTGCCGACCGCTGCCGTGACCGAAGCGCAGCCC
GGGATCGCCGCCAGCGAACCGGCAGCGGTCGAAGCCGCCGGCGAAGCCAGCCCGGCCCCC
ATGCTGGCCCCGGCACCGACGCTGACCGTGGTTGCCCAGGACGACGCCGAGATCCGCCAG
CTGCGCCAGGAAGTGGCCGGCATGCGCCAGGTGATCGAGCGCGAGATGAACCGCTTCACC
GACGAGCGCCTGCGTGGCAGCCCGGTGCGCGCCACCGCGCTGGACCTGATGGACGAGTAC
GGTTTCGACGCCGGGCTGGCCCGCGACGTGGCCATGCAGATCCCGCTGGAGACCGAAGCC
CATCGTGGCCGCGGCCTGATGCTGGGGCTGATCTCGCGCAAGCTGCCGATCGCCCCGGTC
GACCCGCTGGAAGAAGGCGGCGTGATCGCCCTGGTCGGCCCGACCGGCGCCGGCAAGACC
ACCACCATCGCCAAGCTGGCCTCGCGCTTCGCCGAGAAGCATGCGCCGCGCGATGTGGCC
CTGGTGACCACCGACACCACCCGCATCGGCGCCCGCGAGCAGCTGTACGGCTACGGCCGC
CAGCTCGGCATCGCGGTGCACGAGGCCAACAGCGGCACCGACCTGGACCAGCTGCTGGAA
CGCCTGAAGGACTACAAGCTGGTGCTGATCGACACCGCCGGCCTGGGCCCGCGCGACCGC
GCGCTGGCCGCGCAGCTGCAGTGGCTGCGCGCCGCCCGCCAGGTACGCACCCTGCTGGTG
CTGCCGGCCAACACCAGCTTCGGCGACATGGACGAGGTGGTCCGCCGCTTCGGCGCCGCC
AACCTGCAGGGCCTGGTGCTGAGCAAGCTGGACGAGACCGGCCGCTTCGGCAACGCCCTG
TCAGTGGCCGTGGACCACGCCCTCCCGATCACCTGGGTGACCGATGGCCAGGACGTTCCG
GAGGACCTGCACCGGGCCAGTGCGGCCAATCTCGTACTTCGCCTTGAAGATTTGCGCCGC
GCGGCCGATATGCCCTGCAACCCGGAGTTGAACCATGCCGTCGCGTGAGTACGCCAAGCT
GACCAAGACCTTCCCGCTGTCGGCCACCCGCAGCGAGCCGCTCGGCCCTGTGCGCACCAT
TGCCGTCACTGGCGGCAAGGGCGGCGTGGGCAAGACGAATGTGTCCGCCAACCTGGCGGT
GGCACTGGCCGGCATGGGCAAGCGCACGCTGCTGCTGGACGCCGACCTGGGCCTGGCCAA
CATCGACGTGATCCTGGGGCTGAACCCGACCTTCACGCTGGCCGACCTGGTCGCCGGCCG
CTGCTCGCTGGACGACGTCATCGTCGAAGGCCCGAACGGCGTGCTGGTGGTGCCGGCCGC
GTCCGGCCGCCGGCACATGGCAGAGCTGGCCCCGGCAGAGCACGTCGGCCTGGTCAACGT
GTTCTCCGAGCTGGAACGCGAACTGGACATCATGGTGGTGGACACCGCCGCAGGCATCAC
CGACGGCGTGCTGACCTTCTGCCAGGCCGCGCAGGACACCGTGGTGGTGGTCTGTGACGA
GCCGGCCTCGATCACCGACGCCTACGCGCTGATCAAGGTGCTGTCGCGCGAACGCGGCGT
GGACCGCATCCAGGTAGTGGCCAACATGGTGCGCGACCCCAACGAGGGCCGCGTGCTGTA
CGAAAAGCTGACCCGCGTCTGCGAGAAATTCCTCGCCGATGTCTCGCTGAACTACCTGGG
CTGCGTGCCGCAGGACGACTGGCTGCGCCTGTCGGTGCAGCGCCAGCAGCCGGTGGTGAA
GGCCTACCCGTCCAGCCCTGCCGCGCTGGCGATCACCGAGATCGCGCGTCGCACCGCACG
CTGGCAGGCGCCGACCGAACCGCGTGGCGGCGTCGAGTTCTTCCTCGAGCGCATCCTCAA
GCAGCGCGGGGTGGCCGCATGAAAGGCGCAGCCCAGTACAGGGAAGTCCAGCGCTCGGCG
GCCAACGAGGTCATCGCCCAGCATTCGGACCTGGTGCGGCGCATCGCCCACCACCTGGCC
GCGCGGTTGCCGGCCAGCGTTGAAGTGGACGACCTGATCCAGGCCGGCATGATGGGCCTG
ATCGAAGCGTCGCGCAGCTACGACGCCGACCAGGGCGCCTCGTTCGAGACCTATGCCTCG
ATCCGCATCCGGGGTTCGATGATCGACGAGATCCGCCGTGGCGACTGGGTGCCGCGCTCC
GTGCACCGCCGTGCACGCGATGCCGCCGCCACCATCCGCCGCCTGGAACAGAGCAGCGGC
CGCGCCGCCAGCGCCACCGAAGTGGCCGCCGCGATGGAGATGCCGCTGCCCGAATACCTG
CGGTTGATGGAAGACGCCGCACGTGGCCAGGTGCTGAGCCTGGAGTCGCGCATCGAGGAC
CAGGGCGAGCTGGACACCGTCGCCCAGGGCGGCCCGACCCCGCAGCAGGTACTGGAGCGT
GGTGAGTTCGGCCGCGAGCTGGGCAAGGCCATCGGCCACCTGCCCGAGCGCGAACAGCTG
GTGCTCTCGCTCTACTACGAGCAGGAACTGAACCTGAAGGAGATCGGCGCAGTGCTCGGC
GTGAGCGAGTCGCGGGTCTGCCAGATCCACGGCCAGGCGGTGCTGCGCCTGCGTGGCCGG
CTCAAGATTTTCGAGGCGGCGGACGCCGGCCTGGAAGAATGAACATGCCCGAGGCGGCTG
CCCCCGGCCGCCCGGAATGAACAACAAAGGAACTCTGCTTTGAACAAGAACATGCGCATC
CTGATCGTCGATGACTTCTCGACCATGCGTCGGATCGTCAAGAACCTGCTGGGCGATCTG
GGCTTCACCAATACCGCCGAAGCCGAGGACGGGCATGCCGCGCTGTCGCTGCTGCAGAGC
CAGCCGTTCGATTTCGTGGTCACCGACTGGAACATGCCGGTGATGACCGGCATCGAGCTG
CTGAAGGCGATCCGTGCCGATGCCAAGCTGAAGACCCTGCCAGTGCTGATGGTCACCGCC
GAAGCCAAGCGCGAACAGATCATCGAAGCCGCCCAGAACGGCGTGAACGGCTACATCATC
AAGCCGTTCACTGCGCAGACGCTGGAAGAGAAGCTCGGCAAGATCTTCGAACGCCTGGCG
GCCAGCGCCTGATGGATACCACGGTCGACAAGAGCGCCCTCGCCCTGCGCCTGCAGGAAG
CCCTGGACGCACTCGAGTCCGGTGACGAGGCCGCCTGGCGGCAGCGCATCGACGGACTGG
TCGCGCTGCGAACGCAGCCGATGATGAGCGGCCTCTCGCGGCTGGCCCGCGAGCTGGGGC
AGGCACTGGGTGAGCTGCCGACCGTGCCCAGCGAGGCCGGTGAGCTGGACGACGCCTGCG
CACGCCTGGACCACGTGGTGGCCATGACCGAACAGGCCACGCACCGTACCCTGGACCTGG
CCGAGGAATGCCGCAGCCTGACTGAACAGCTGCGTGCTGAAGGCCTGCAGCCGGGCCAGG
ACGCGCAGCTCGAGCGCATCCGCCACAACCTGACCGAGATCGCCCTGACCCAGAGCTACC
AGGACCTGACCGGGCAGATCATCCGTCGCGTGGTCGGCATCGTCCGCCGCGTGCACGAGG
GCTTCGGCGCACTCGGCCTGCCGCCGGAACAGCATCGCACCGACCCGGAACTGGCCGGGC
CGGCACTGAAGGGACTGGACCGCCACGCGGTCTCGCAGAACGACGCCGACGACCTGTTGT
CGGATCTGGGGCTGTAAGCATGAGCGCGGTATCCGACGACATCACTGCCGATTTCATCAT
CGAGGCACAGGAAATCCTGGATCGCCTGGGCGAACAGCTGGTGTCGCTGGAGCAGGCACC
GCAGGACACCGAGCAGCTCAACGCGGTGTTCCGTGGATACCACACGCTCAAGGGCGGTGC
CGGCTTCCTTGGCGTCACCGCGATGGTCGAACTGTGCCACGCCGCTGAAGAGGCCCTGGG
CATCGCGCGTGCCGGGCAGGCGGTGCTGCAGGCCCACCACTTCGACGCCGCCCAGCAATC
GCTGGACTACCTGCAGTCGATGCTGGACGCCGTGTCCTCCGGCACCGAGCCAGGCTATGC
GCCGCCGGACCTGATCACGCAGTTCGACATGAACGGTGGCACTGCCGCGCCGGTCGCTGC
GGCCGCCCCTGCGGCAGGTGGCAGCGACCTGATCACCGACGACGAATTCGAGGCCCTGCT
CGACCAGCTGCATGGCGGCAACGCACCGACCGCGGTCGCGCCGACCAGGAAGACCGACGA
CGGCCTGATCAGCGAAGACGAGTTCGAAGCGCTGCTGGACCAGCTGCACGGCGGCGCTGC
GCCAGGCGCGAAGCCTGCTGCCACCGTCGCGGCGGCGCCTGCCGCTGCACCGCGCCCAGC
GCCCGTACCGGCGCCCGCCGCCAAGCCGGCGGCCAAGCCGATGGCCGAGGCCGAGCACAC
CGTGCGCGTGGACACCAAGCGCCTGGATGCGATCGTCAACCTGATCGGCGAACTGGTGCT
TTCCCGCAACCGCCTGAAGACCCTGCGTGCACGCCTGCGCGACGAGGAGCTGGACCGCGC
CGTATCGACGCTGGACATCGCCACTGCCCGCCTGCAGTCGGCGGTGATGCGTACCCGCAT
GCAGCCGGTGGGCAAGGTGTTCTCGCGCTTCCCCAAGGTCGCCCGCGACGTCGCCCGCTC
GCTGAAGAAGGAAGTGGACCTGGAGCTGGTCGGCGCCGAAACCGAACTCGACCGCAACCT
GGTCGAAGCACTGGCCGATCCGCTGGTGCACCTGGTCCGCAACGCCATCGACCATGGCGT
GGAAATGCCCGACCTGCGCGAAGCACAAGGCAAGCCGCGGATGGGCCATGTACGCCTGTC
GGCGCAGCAGGAAGGCGACTACGTCAGCATCGAGGTGCAGGACGATGGCGCCGGCATCGA
CCCGGAGAAGCTGCGCGCGAAGGCGCGTGAGAAAGGCCTGATCGATCCGGAAGCCGCCGC
CCGCCTGAGCAGCGAGGAATGCCTGCACCTGGTGTTCCTGCCCGGCTTCTCGACCAAGCA
GCAGGTCACCGACATCTCCGGCCGTGGCGTCGGCATGGACGTGGTGCAGTCGCGCATCCG
CGAACTGAGCGGCCAGATCCAGATCCAGTCGGAACTGGGTCGTGGCAGCCGCTTCCTGAT
CCGCGTGCCGCTCACCCTCGCGATCCTGCCGACCCTGCTGGTGCAGGCCGGCGAGGACGT
CTACGCGCTACCGCTGGCACGCGTGATGGAAGTGCTGCACGCGCCGCGCACCTCGCTGGG
CTGGTTCGATGGCCGCGCCGTGCTTGATCGCCGCTCGCACACCCTGCCGCTGGTCGACCT
GCGCCAGTGGCTGGATGTGACGCCGGCCGCGTCAACCCTGCTGACCATCGTGGTGCTGCA
GGCCGGCGAAGCGCGCTTCGGCCTGGTCGTGGACCAGGTGCGCGGGCGCGAGGAAGTGGT
CATCAAGCCACTGCCAAAAGCCCTGCGCGGCCTGCGCGGTTATGCCGGTGCAACGTTGAT
CGGCGATGGTCGCATGGCACTGATCCTGGACGTGGACGGCATACGCTGAACGCCGCCGGG
CAAGGCCCGGCGACCCGAAAACTGTGACTACCGTCTGTACGCATTCTCCCGGTGTCTCAA
GTCCCATTCATACAAGCCGATACCGGAACCATGGATAGACTCAGCCTCATTGGACTCTTT
CTCGCCCTGGCCTCGCTGGTCGGTGGCAGCATCCTCAAGGGCGCCGGCCTGGCGTCGCTG
TGGTCGCCTGCGGCGTTCGTGATCGTCATCGTCGGTACCGTTGCCGCGATCCTGCTTCAC
ACCTCGCCGGCGGTGTTCAAGCATGCGTTCAAGATCGTGCGCTGGGTCGTGCGCCCGCCG
CACAGCGATCGCCGCGAACTGATCCAGCAGATCGTCGAGTGGAGCAACATCGCCCGCCGC
CAGGGCCTGCTGGGCCTGGAATCGCAGGTGGAAGCGCAGCAGGACCCGTTCCTGCGCAAG
GGCCTGCAGCTGCTGGTGGACGGCGTTGAACCCGAATCGATGCGTCACATGCTGGAGATC
GAACTGGGCAGCCAGGAGCACCAGGACCAGGCCGGTGCCAAGGTCTTCGAAGCGATGGGC
ATCTACGCGCCCACGCTCGGCATCATCGGTGCCGTTCTCGGCCTGATCGCGGTGATGAAG
AACCTGGCCGACCCGAGCAAACTCGGCCACGGCATCGCCGCCGCGTTCACCGCCACCATC
TACGGCATCGCCTCGGCCAATCTGCTGTTCCTGCCGATCGCCGCCAAGCTCAAGAGCGTG
ATCTCGCACAACACCCGCGACCGCGAAATGGTCATTGAAGGCCTGATTTCGATCGCCCAG
GGCGAGAACCCGCGCAACATCGAAACCAACCTCTCCGGCTTCCTGCACTGACATGGCCCG
CCGCAAGCACCACGAAGAGCACGCCAACCATGAAGCATGGGCGATCCCCTATGCCGACCT
GATGACGTTGCTGCTCGCCTTCTTCGTGGTCATGTACGCGATCTCCTCGGTCAACGAGGG
CAAGTACCGGATCATGGCCGACGCGCTCACCGATGCCTTCGGCGGCGCACCGCGCACCAT
CAATCCGGTGCAGGTGGGTAACAAGCAGGTGCAGGGTGGCGGCTGGGACAGCCCCTCGGT
GATCAAGTCCGGCACCAAGATCGGCCCCTCCGCCCCCGCGCCGTCGCACGACCCGACCCT
GCTGCCGTCGATGGCCTCGCAGATGCGCATGCCGGTCTCCGTGCACAACCAGGAACAGAT
CGCGCGTGCCGAGCGCCAGCTCAACAGCATCGCCGACCGCCTCACCGCGGCACTGGCGCC
GCTGATCGACCGCGGCATGATCAGCGTGCGCCGCACCGAGTTGTGGATCGAAGTGGAGAT
CAACAGCGACATCCTGTTCCCCACCGGCTCGGCCGCGCTGGACGTGCATGCACGGCAGAC
GCTGGCCAGCCTGGCCGAGGTGCTGCGCGACGTGCCCAACAGCGTGCGCGTGGAAGGCCA
TACCGACAACGTGCCGATCGCCACCGCCACCTTCCCTTCGAACTGGGAACTGTCGGCCGG
ACGCGCCGCCAGCGTGGTGCACCTGTTCGCCGACCAGGGCGTGCAGCCATCACGGCTGGC
GATGGTTGGCTATGGCCAGTTCCGTCCGCGCGAAGAGAACGACAGCGCGCAGGGGCGCAA
CCGCAACCGCCGGGTGATGGTCATCATCCTGGCCGACACCTCGCACTCGGTGGATCCGCT
TGGCCAGCGCCTCAATGCGGCCACCGGCGCCGTCGACGACAACACCACCGAACAGGCCGC
CGCAACTCCGGCTACCGCCCCCACCTCCCCCATCGCACCGGTGAAGTTGCCGCCGGTGCC
GGCTGGCAGCCGCGTCGGCGCCGCCGTTCCCCCGGCAATGAAGGAGTAAACCGATGCGCA
TCTGGGCAGTCGCCAACCAGAAGGGCGGAGTCGGCAAGACCACCACCACCCTCGCCCTCG
GCCGCGGCCTGGCCGCACTTGGCCATCGCGTGCTGCTGATCGACCTCGATCCGCATGCCT
CGCTCAGCCGCGCCTTCGGCGTGCCGGTGGATCCGCCACCGGCGGGCGTGCTGGAACTGT
TCGGCGCCCCGCCGGCCGATCTTTCCAGCCTGTGCCATGCCAGCAGCATCCACGGCCTGG
ACTACGTCTGCGCGCAGTCGGCGCTGGCCACGCTGGAGCGCCGCAGCGCCAACCAGCCCG
GCCTCGGCCTGGCCCTGCAGAACGCACTGGCGCGTCACCAGGGCCAGCACGACTACATAC
TGCTGGACTGTGCCCCCACCCTTGGCCTGTTGATGATCAACGCGCTGGCCGCTGCCGACC
GCCTGATCATTCCCACCCAGGCAGAGCCGCTGGCCCTGCATGGCCTGGACGGCATGGTCC
GCACCGGCGAGATGGTCGAGCGCTCGCGCCGCCGCCCGCTGCCGATCTCGATCCTGCCGA
CCCTGTTCGACCGCCGCACCCGCGCCGGCAACGAGTCGCTGCGCACGATGCAGGATCGCC
AGGGCACCCGCGTGTGGGAAGACGCCATTCCGATCGACACCCGCATCAGCAATGCCGCAG
GCCTGACCCTGCCCAGCGTTGGTGAGGACTACCCGGGCCGCGGCCTGGCCGCCTATCGCC
GCGCACTGAACTGGATCCTCGGTGAGGATGCCCGTGCCTTGGAGCAGGCCGCATGAACAG
CACCGGCGTACTGGACGACTACCTGGACGAACTGCTGGGCGAAGCGATCGCCCCGGCGGC
CGTCGTGCTGCCAACGCCGGACAGCGCCGCCCCGGCTCCGGACAGCACATCGGAACCGGA
ACGCGAGCCGACCTGGGATGACCTGCCGGCCGAGGTGATCTACGAAACCGACACCGTTGC
CGCGGGGCCTGCCGTGGACAACGCCGCGCTCGAAGCCGCCTTCGAGGCGGCCACAACGGC
CGAGCGCGAACCCACCTGGGACGATCTGCCCCCCGAAGTGATCTATGAGACGGACACTGT
TGCCGCTGCCCCGGCACAGGACGAGGCAGCACTGGAAGCCGCCTTCGAGGCCGCCGCAAT
GCCGGTCGCCGCTCCCGAGCGCGAACCGACCAGGGATGACCTGCCTGACGAGGTGATCCA
CGAGACGGCCCCGGCCAAGACCGGCCCGGAGCCCACCTGGGACGACCTGCCCGACGAAGT
GATCTACGAGACCGACGCGGCCGACAGCCATCAGCTCGCCCACACTGACAGCCCCGGTCT
GCAGGCTGCGTTCGAAGCCGCTGCTGGTGGCGAGGATGTCCCCACGCCGCCACCGGCCGT
GGTTGCGCCCCCGGCACCGCGCCCTGCACCCGCGCCCGCCCCGGCCGCGCGTGCTGCCGC
CGCGCCGCCGCCCCGCGTTGCCCTGGATGCCCCGGCCACCAACCGTCCCGGTACCTGGCA
GGAGCTGCAGGCGCAGGCGCACCAGCCCGCCAGCAGCCCGCACCCGCAGAACCGCCGCGC
CGGCGAGCGCACCTCGCGCTGGCTGCGCCTGCGCTGCGGGACCCAGGCCTATGCGCTGGA
ACTGCTGAAAGTGCAGGAAGTGGTGTTGCCGGTGCCACTGCTGCCGTTGCGTGGCACGGC
ACCGGCGATGCTCGGGATCATGAACCTGCGTGGCCAGGTGGTGCCGGTGATGGACCTCGG
CCTGCACCTCGGCGCCGCAGCGGCAGAAGACGATGCCCAGACCCGCATCGTGGTGCTGGA
AGAGGACGGCGAGACCATCGGCCTGCGCGTGTCGACAGTGGAAGATGTCGCCAACCTCAC
CGATTCACAGATCGAACCCCCGGATACCGCCCGCATCTGCCAGATCTCCAATGATCTGTT
CCGCGGCGTCGCCCGGGTCAGCCAGCGCCCGATGATCCTGCTGGACGCCACACGGCTGTT
GAGTTGATCTGGAAAAAAGGGGACGGAGGGGATTAAGTCGCAAGTGGCTCGGCGCTTTGC
GCCGAAGCGGTGCCTGTCGGGGACGCAAGGAGTTGATCCGTTGGATCAACACCTTACGTC
CCCACTGCGCGGTCGCCGTTGCCGAGGGGGCTGCAGTAGAGCCAGGTCGCTTGCGACTTG
ATCCCCTCCGTCCCCTTTTCAGCTGCGACCGCATCGACGCACCGCGTCGATTCCTCTAAA
GAACCCCGCCCGGGTGCCGTTATGGATCACGGAACCGTTTGTCCGGAGCAACGATGAGCA
CTGTCGAACTGGGTGAGGATCTCGGCATCGAGAGCAGCACCGAGCTCAAGAACCGCCTCG
CCCCGCTGGTGGCGCAGGCAGGCGAGCTGACCCTGGATGCAAGCCAGGTCGCCCGCATCC
ACACGGCCGCCGTGCAGGTGCTGTGTGCATTCGTGCAGGCCCGCCGCGAGGCAGGCCTGG
GCACCGGCTTCCACGGTTGCACCGCAACCTTCCGTGACGCCGCACGCCTGCTGGGCGTCA
CCCAGGCCCTGGGCCTGGACGTAACCCATGACAACCTGAAATCTGTGGAGAACGCTGCAT
GAGCGCACGTATCTTGGTGGTGGACGATTCGGCGTCGATGCGCCAGATGGTTTCCTTCGC
CCTCACCTCGGCCGGTTTCGCCGTCGAAGAAGCCGAAGACGGCGCGGTCGCGCTCGGTCG
CGCCAAGGGCCAGCGCTTCAACGCGGTGGTCACCGACGTCAACATGCCGAACATGGACGG
CATCGCGCTGATCCGCGAACTGCGCCAGCTGCCGGACTACAAGTTCACCCCGCTGCTGAT
GCTGACCACCGAATCGGCCGCCGACAAGAAGTCCGAAGGCAAGGCCGCCGGTGCCACCGG
TTGGCTGGTCAAGCCGTTCAATCCGGAACAGCTGGTCGCCACCGTGCAGAAAGTGCTGGG
CTGATCGCCCCGCACCGCTCCCCTTCTTCGCTTCCGGACCACCACTGCCATGAGCATGGA
CCTGCAACGCTTCCACGCCACCTTCTTCGAGGAGAGCCGCGAAGGCCTCGACGCGATGGA
GGCTGGCCTGCTGGCCCTGGAATCGGGGCAGCAGGACGCGGAGATCATCAATTCGGTGTT
CCGCGCCGCCCACTCGATCAAGGGCGGCGCCGGCACCTTCGGCTTCGATGCCATCGCCGG
CCTGACCCACGTGCTGGAAACGCTGCTCGATGAGCTGCGTGCCGGCAAGCGCGCCCTGGA
AGGCCATGCCGTCGATGCCATGCTGTCCTCGGTGGATGTGCTGCGCGCCCTGCTGCGCGA
AGCCGAACATGGCCAGGCCGCAGACCCCGCTGCGGTCGCCGCAGTGAAGGCGCGCCTCGA
AGCCGTTCTCTCCGGCCAGGCCGCACCGAGCGCGCCGGCCGCTGCCGCCGCCAAGGTGGA
CGATACGCCGGAAGCCTGGCAGATCGGGTTCACCCCGGCACCCTCGCTGTTCATGAGCGG
CAACGACCCGTTGCGCATCATCCGCGAACTGGAACACCTCGGCTCGCTGCAGGTGGCCGC
GCGCATGGAACGCCTGCCGGGCTTCGCCCAGCTCGACCCGCTCGAGGCCCACCTGGCGTG
GGACCTGGGCCTGGTCGGCAAGGTGCCGCGCAGCAAGATCGAAGACACCTTCGCCTGGGT
GCTGGACGACTGCGAGCTGGACATCCGTCCGGCAGCGCCGCCGAGCCTGGCAACCCAGGC
CCCCGTTGCTGCATCCCCTTCCACACCTGCTGCCGTCGTGCCGGCAGCGCCTGCTGCGCC
TGCTGCGCCTGCCGCCCAGGAAGCCGAAACGTCGATCCGCGTCAGCGTCGACAAGGTCGA
TGCGCTGATCAACCTGGTCGGCGAACTGGTCATCACCCAGGCCATGCTCAAGCAGGTCTC
GCACGCGCTGGACCCGGTCCACGCCGAGAGCCTGTTCGCCGGCCTGGACCAGCTGGAACG
CAACACCCGCGACCTGCAGGAAGCGGTGATCGGCGTTCGCATGCTGCCGGTCGACGCGGT
GTTCCGCCGCTTCCCGCGCCTGGTCCGCGACCTGTCCAGCCGCCTCGGCAAGCAGGTGCG
CCTGCGCACCGTCGGCGAGGGCACCGAGCTGGACAAGGGGCTGATCGAGAAGATCGCCGA
TCCACTGGTGCACCTGGTGCGCAACTCGATCGACCACGGCCTGGAAATGCCCGACGTGCG
TCGCGGCGCAGGCAAGGACGAAACCGGCACGATCACCCTGGCCGCTTCGCACCAGGGCGG
CCATATCGTCATCGAAGTGAGCGACGACGGCCGCGGCCTGGATCGCGCCAAGATCCTGGC
CAAGGCCACCGAACGCGGCCTGGCCGTACCGGACAACCCGACCGATTCGCAGGTCTGGGA
CCTGATCTTCCAGCCAGGCTTCTCCACTGCCGATGCGGTCACCGACCTGTCCGGGCGTGG
CGTCGGCATGGACGTGGTTCGCCGCAACATCCAGGCACTGGGCGGCGAGGTCCAGATCGA
AAGCAGCCTGGGTACTGGCACCCGCACGCTGATCCGCCTGCCGCTGACCCTGGCCATCCT
CGACGGCATGACCGTGGCCGTTGCCGGCGAAACCCTGATCCTGCCGCTGGCCTATGTGCT
TGAGGCGTTGCAGCCGCAGGCCGAGGACATCCGCAGCATGGCCGGCGAAGGCCGCGTGCT
GCGCGTACGTGGCGAGTACCTGCCGATCCTCTCGCTGAGCGAGTACTACGGCTACGGCAA
CCGTGCGCCGGGCAGTGAATCGCTGGTGGTCGTGGTCGAAGGCGATGGCCAGAAGATCGC
ACTGGAAGTGGATGAACTGGTCGGCCAGCAGCAGGTGGTGGTGAAGAACATCGAGAACAA
CTACCGCCGCATCGGCGGGGTGTCCGGTGCCACCATCCTTGGCGACGGCCGCGTCGCGTT
GATCGTCGACATCGGCGGACTGGTGCGCTCGTTGCGGATGCCGCAGGCCGCCTGATCCAC
GCTGCATGCGTGTACTGGACCGCCGCCCTTCGGGGCGGCGGTTTTTGTTTATGCGCGCTC
TGCCAAGGGGGGCGGATCCCTTTCCGCAGGAAAGAGCTCTGACCCCATCCCTTCTGTGAA
CTCCGTCGCCATGATGGTTGCGGGCGCAACTACTTCATCCAAGCGAAAGCACGCCGCTGC
AACGCTTTCGCGCTGTCATCCCTACGCAACCGAATGTGATCTGCGTCCATAAAGTCCACG
CGGACGGCGCCGTTATTTCGCAATGACGGTCGTCACCGAACCCCACCGGGCACCCCCGTT
CGCTCTGCAACCACCCCCGAACCGGCGCACAGACGCCGGCACTCTGCCCACCTGGAGCAC
CCTGCATGAAGTGGTTCCAAGATCTGCCCATCGCCCGCAAGCTGGCCGTGGGGTTCACCC
TCACCACCTTGATGACCCTGATCCTCGGCGCCTTCGCACTGCTGCGCCTGAGCGAAGCCA
ACGCGCAGTTGCGCGAGATGGCTGGCAACGACATCCCCTCGGTCCAGCACCTGGGCGAGG
CGCGCTCGCAGCTGGGAGAATTCCGCACCTATGAACTTGCACAGCTGAGCATGCTCGACC
AGCCGGAGAAGGTCGCCGACTACAACAAGCGCATGGACGACACCGCCAAGGCCGTGCATG
ACGAGCTGGCCGCGTACTCGGCGCTGCCGGCGCTGGCCAAGGAGCGTGAACTCTATCGCG
CGGCCAGCGCACAGCTGGACCGCTACTTCGCCGCCAACAAGGCGATGCGCGACGCCGTGG
CCGCCGGTGATGGCGCTCGGGCCCAGCAGATCTCCGACGAGCAGTCGCGCCCGGCGCGTC
GCGACCTGTTCGCTGCGATGAAGGCGCTGGGCACCCACATCGCCGGCCAGATGGACGGCA
AGATCGCCGACGCCAACGCCACCCATCGCAACAGCATGATCGCGATCGTCAGCTGCATCG
TGCTGCTTTCGTTGGTGGCCGCCGCACTGGCCACCGTCATCTCGCGCGCCGTCACTGGCC
CGCTGGGCAAGGCCGTGCATGCCATCCAGGCGGTTGCCCGCGGCGACCTCAGCGTCAGCA
CCCAGGCCACCAGCAAGGACGAAGCCGGCAAGATGCTGGCCGCCACCGCCGAGATGACCG
CGATGCTGCGCCGCTTCAGCGAACAGACCCAGTTGATGGCACAGATGCATGCCGGCCCGG
ACATCAGCCACCGTATTCCGGAAGACTTCCCGGGCGTCTACGGCCAGCTGGCCAGCGGCA
TCAACACGGTGATCTTCGAACACCTCGATGCGATCGTCGATGCCATTGAAGTACTCAACC
AGTACGCCATCGGCAACCTCGCCCCGGACGCCCGCCGCCTGCCTGGCAGCCGCGCGATCC
TGCACGAGTCGATGGACGCGGCCAAGGCCAGCCTGCTGGCCATCAACACGCAGATCCAGC
AGCTGGCCTCGGCCGCCGCCGCCGGCGACTTCAGCCAGCGCGGTGATGCGCAGCGTTTCG
ATCACGATTTCCGCGTGATGATCGAGCAGCTCAACAGCATGATGCAGGTGGCCGACGGCA
ACCTCGGCCAGCTCTCGCAACTGCTGCAGTCGATCGCCGCCGGCGACCTGACCGCACGCA
TGGACGGCCAGTTCAACGGCGTGTTCGCGCGCATGCGTGACGACGCCAACACCACCGTCG
CACAGCTGACCCAGATCGTCGGCCAGATCCAGGCCAGTGCCTCCAGCATCACCCTCGCCG
CTGGCGAGATCGCGTCCGGCAACAGCGACCTGTCGCGCCGTACCGAGCAGCAGGCCGCCA
ACCTGGAAGAGACCGCCGCCTCGATGGAGGAACTGACCTCCACCGTGCGCCAGAACGCCG
AGCACGCCCGGCAGGCCAACCAGCTCGCCATCGGCGCGCACGGTGTCGCCTCGCAGGGCG
GCGAGGTGGTCGGCCAGGTGGTCACCACCATGTCGGCCATCGAAGCCTCGTCGAAGAAGA
TCGCCGAGATCATCAGCGTCATCGACGGCATCGCGTTCCAGACCAACATCCTGGCGCTGA
ACGCCGCAGTGGAAGCCGCGCGTGCCGGTGAGCAGGGCCGTGGTTTCGCCGTGGTCGCCA
GCGAAGTGCGTACCCTCGCCCAGCGTTCGGCTGCGGCGGCCAAGGAGATCAAGGGCCTGA
TCGATGATTCGGTCGGCAAGGTCGCCGAAGGCTCCAGCCTGGTGCACCAGGCCGGCAGCA
CCATGGGCGAGATCGTCGCCTCGGTGCAGCGCGTGACCGACATCATGGCCGAGATCTCCG
CCGCTTCGCAGGAACAGTCGGCCGGCATCGAGCAGGTCAACCAGACCGTGGTGCAGATGG
ACGAAACCACGCAGCAGAATGCCGCGCTGGTGGAGGAAGCGACTGCTGCGGCGCGCGCCA
TGGAAGACCAGGCCGTGCAGCTGGGCGAAGCCGTGGCGCGCTTCCGGCTGGCATCGCAGG
GCGTCGCCGCTGCGCCGGCACGGTTGGCCAATGCACCGCAGCCACGTCAGGTCGCGGCCG
CCCTGCCCGTCACCAAGGCAGCACCGACACGGCCGCTGCGGGCGTCGGCCGCCCAGCCGG
CGCTGGCTGCCGAGGGTGATTGGCAGGAGTTCTGACCCCACGCAGAAAGCATCCGCCCAT
GGGGTGGATGCACCAGCATGGCGGGCCACGGGGTCAGATCCCATTCCCACGGGAAAGGGA
TCTGACCCCTTATGCATGGAAAGTGATGCAAATCTCACTTCATAATCCAATGAAGAGGCC
GATATACCCATCGAGCCTGCACCAACGCGTGCTGGCGCCCGCCCCTGATCACAGACTCCA
TGTCCGACGGCCACGACACTGAACTGCATGATGTCCACGCGGCCGACGCCGCGGACGAAC
GCTTCCTGGTCCGCAACCCCCGCCAGCTGCGGCAGCTGCTGCGCTCGCTGATCGACCAGC
GATCACTGATCAACGCGCATATCGACGGCCGGGATCGTTCCTTCCCGACCGCCCTGCTTG
ATCTCGACGAGGACGAAGACTACCTGCTGCTCGACGGCAGCCCGCAGGAGGCATCGAACC
GTGCCGCCGAGCAGGCCGACCACCTGCTCTGCTTCGCCCAGCTTGAACGTGTCCTTGTGC
GGTTCCGCCTGCACGAACTGCAGCGCGTGGACAACGATGGCCACGTCGCCTTCCGCGCCC
CGCTGCCGGACGAACTGGTGCATCTGCAGCGCCGCGAGCTGTACCGGCTGGAGACCCCGG
TCACCGACTCGCCGCATCTGCTGCTGCCACCCGGCGAAGCACGTGCCGAAGCGCTGTCGA
TGCGGGTGGTGGACATCAGCGGTGGCGGCCTGGCCGTAGTGGTTCCCAACGACTGCGCCG
TATTCGGCCTGCAGAAGCGCTACCCGGCGCAGCTGTCGCTGCCCGATGGCCCCGACCTGG
ACATCGAACTGGTGGTCTGCAACCTGCTGCCACAACGACAGCCCAATGGCATCGAGGTCA
AGCGCGTGGGAATGCGCTTTGACAGCCTGCCGCGCGGCGGCGACAGCGCCATCCAGCGCT
ACATCTTCCGCATCGACCGCCAGCGCAAGGCGCGCCGCAACGGCGAGCTCTGAGGCCCGT
TCGACCGTTCGTGCCGGCCGGCGGCCGGCAACCCGCATGACGCCGTTGCCGGCCAGCGGC
CGGCACTACCGATCTTCGGCGGATCCACGCCATATACGGGCGCCGGCCGCGCCGCGGCAG
ATCCACGCCATGCGTGGATACCTCTCCCCCGGCACCTAAAGTCCCCCCACGCGGGGCCGA
TATCGAGCCTGACACCGGGACTTCCGGCAGAACCAGGACCCCTCGATGAACGACAAGACC
AGCTCCGCCGCCAGCGCCGGTGGCGAATTCCTCAGCTTCACCCTCGGCGCCGAGCACTAC
GGCGTGGACATCCTCAAGGTGCAGGAGATCCGTGGCTACGATGCGGTCACCCGCGTGCCG
GACGCCCCGGATTACATCAAGGGTGTGATCAACCTGCGCGGCACCATCGTGCCGGTCATC
GACCTGCGCTTGAAGCTGCGCCTGGACAACGCCCGCTACGACGCTTTCACCGTGATGATC
GTGCTCAACGTCGAAGACCGCGTGGTCGGCATCGTGGTCGACAGCGTGTCGGACGTGATC
CCGCTGTCGGCCGAGCAGATCCGCCCGACCCCGGAGTTCGGCGCTGCAGTCGACACCCGC
TTCATCTCCGGCATCGGCACCCACGACGACCGCATGCTGATCCTGCTGGACATCGAGACC
CTGCTCGACAGCGCCGACATGGGTCAGGCCTCCCTCGCCGAAGACGCTGCCGCCTGATCC
ATCGGACCTGCTTCACGTTCTGGTCACAAAACCCTTCAGTTCCCCCCAGCGGTGCCGATA
GGGGGACAGAAGCCGGTCGCGCAGGAGCGCGCGGAACCGGAACGACCATCACCATCCCCG
GAGATACACCTCGATGAAGTCCCTGCTTGCGTTCGTTTCGGCCGCTGTCCTGGCCACCAC
CGCTTCCTCCGCGTTCGCCCAGGCGGCCGACATGATCCCGCCGGAACTGGCCCCGCGTTC
GGTCGGCAAGGACGGCATGGTCTGTGGCAAGGTCGAAAAGGCCCGCTACGCAGAAGGTTC
CGAAGGCCAGCCGACCTTCCTGTACATGGGCGGCGCCTTCCCGCGCCACACCTTCTCGGC
CCGCATCGCCGGCGAGAACCGCGGCAAGTTCTCCTTCCCGCTGGAAACCCTGGAAGGCAA
GACCGTGTGCGTGATCGGCAAGATCCAGCGCGACGCCTCGCGCGCGGAAATCGAAGTCAG
CTCGCCGGCGGGCCTGAAGCTGGCCAACATCAAGTAATCCGCTGTCCGTCGAACCACGCC
GGAGCTTGTGCCGGCGTGGTTTCTGCTGCAACCGGGCCCGACGCCCGGACGCGTCTGCCT
TAGGAGATCGCAACGCCCATGCCGTGGATCAACAACCTGAAACTGATGCCGAAGCTGCTG
TTGACCTTCGGCGTCCTCCTGCTGGTGATGCTGCTGCAGGGCATCGTCGCCTATCGCGGA
CTGCATTCGCTGAACAACGTCACCACCGAGTTGGCCGGTTCGCGCATGGAAAGCATCCGC
ATGGCCGGCGAGATGCGCGGCATGCTGGGCGAGTACCGCAATGCCGCCTACCAGCAGCTG
ATCCGCGCCAGCGATGACGTCAAGTCCGACGCGCGCAAGCAGGCCGTCGACCTGCGCACC
AGCATGGACACGTCGATCAAGGAATACCCGAAGCTGGTCGACAACGCGCAGCAGAAGAAG
CTGTTCGATACCTTCGCCAAGGAATGGAAGGACGCCCTGGCCTCCTACGACAGCGTCACC
GAGATGCTCGAGCTGGACCTGCCGGACGATGCCATCGATACCTTCGTGGGCGAGACCCGC
ACCAAGCACCGCAAGGCTGCATCGGCGCTGGAAGCGCTGATCGCCGAAGACAACCGCCTC
GCCCGCGCCTCGCGCGAAGAGGCCGCGTCCACCTATTCCGCCTCCGCCGTGCTGACCGTG
ATCGCCCTGCTGGGCGGCGCCGCGCTCGGCCTGGTGCTGGTCTGGCTGTTCGCGCGCGCC
CTGGTCGGCAGCGTGCGTGGCGCCGTGTCGGTTGCCAACGACGTGGCCGGCGGCAAGCTC
GATGGCCACATCGACGTCAGCCGCCAGGATGAAGTGGGCGAACTGATGCAGGCCATGCAG
CGGATGCAGCGCGACCTGCGCGAACGCATCGAAACCGACCAGGCCGTTGCCCGCGAGAAC
CTGCGCATCCGCACCGCGCTGGACTACAGCTCGACCGGTGTCTACCTGACCGATACCAGC
AACACCATCGTCTACAGCAACCGCGCCCTGCAGCAGACCCTCAGCCAGTACCAGGATGAA
GTACGCCGCGACCTGCCGGACTTCGACGCCCAGGCCTCGTTGATCGGCAAGCCGGTCACC
GTGCTGGAACACCGCGGCGAGATGGACCAGACGCTGTTGGGCAACCTGAAGGCCCACGGC
GTCGCCCGTCGCCCGATGCAGTACGGCGATGCCCAGTTCGCGCAGGTGGTGTCGACCATC
CGCAACGAAGGCGGCGACACCGTCGGCTACGTGGTGGAATGGCGCGACCGCACCCAGGAA
GCACTGGTCGAAGCCGAAGTGGCGCGCGTGATCGCCCAGGCCGCCGCCGGCGACCTGTCC
GGCCGCATCGACGCCAGCGACAAGGAAGGCTTCTTCCTGCAGCTGGCCCAGCAGATCAAC
GGCCTGCTGGACGCCAATGCCGGCAGCATCGAACAGATCTCCGGCCTGCTTGCCGCGCTG
TCGCAGGGTGACCTGACCGTGCGCATGCACGGCGACTACCAGGGCGTGTTCGCCCGCATG
CGCGACGACGCCAACGCCACCGCCGCGCAGCTGAGTGAAATCGTCACCCGCATCAAGCAG
TCCAGCCGCGCGATCAGCTCGGCCGCCGGCGAGATCGCCTCGGGCAACAGTGACCTGTCG
CGCCGTACCGAGCAGCAGGCCGCCAACCTGGAAGAAACCGCTGCTTCGATGGAGGAACTG
ACCTCCACCGTGCGCCAGAACGCCGAGCACGCCCGCCAGGCCAACCAGCTCGCCATCGGC
GCGCACGGCGTCGCTTCGCAGGGCGGCGAGGTGGTCGGCCAGGTGGTCACCACCATGTCG
GCCATCGAAGCCTCGTCAAAGAAGATCGCCGAGATCATCAGCGTCATCGACGGCATCGCT
TTCCAGACCAACATCCTGGCGCTGAACGCTGCGGTGGAAGCCGCGCGTGCCGGCGAGCAG
GGCCGCGGCTTCGCCGTGGTCGCCAGCGAAGTGCGTACCCTCGCCCAGCGTTCGGCCGCT
GCCGCCAAGGAGATCAAGGGCCTGATCGACGATTCGGTCGGCAAGGTCAACGACGGCTCG
GCGCTGGTGCACAAGGCCGGCGCGACCATGGGCGAGATCGTCGCCTCGGTGCAGCGCGTG
ACCGACATCATGGCCGAGATCTCCGCCGCCTCGCAGGAACAGTCGGCCGGCATCGAGCAG
GTCAACCAGACCGTGGTGCAGATGGACGAAACCACCCAGCAGAATGCCGCGCTGGTGGAA
GAAGCGACTGCTGCCGCGCGTGCGATGGAAGAACAGGCTGGTCAGCTCAGCGAAGCGGTG
TCGATCTTCGTGGTGGACGAAGCCGAGGTCGTCGCCGCCCCGCGCGTCACCGCCCCGGCG
CCGCGCGCCGCTGCACCGGCTGCCCCGTCCCCGGCTGCCCCGCCGGCCCGCCGCACGGCG
GGTGGTCGCCCGATGGCCACCGAGCTTGCCGACGGAGACTGGCAGGAGTTCTGATGCCTG
CCTGACCTGAGTTACGAGAACGCCCTGGCCCTGTGCTGGGGCGTTTTTGTTTACGGGGTA
TCTGATTATCCAGCCAACGGCGAAGCCCCTCGGGGTGGGTCGCGAAAAGCGCTTGGCTAG
CGAGGGTTGGCCGGGAGGGTAGGCTGCGCAGGGGCCGCTGCAAGTACGTCCATGTAAGCT
CGGTCGCCGCATCCATGCGGCTCACGCCCCTGCGCAGCCCACCCTCCCGGCCACGGACAG
TTTCCGTGCGCGTCCACCCCGGATTGAAGAAAGAAGAGCAAGAGCAACAGCCGTATTGCT
TCCGGGGTCAGATCCGTTTTCCGCAGGAAAACGGATCTGACCCCTCTTTCCACTTGGAAA
CCCAATGCTCTTGCCGTCCGACACCGGGATATCGAATGGGCCGGGCAAGGGTGGTTGGCG
GGGGTGTCCGCGGCATGGATGCCGCGGCCAAGCCCCCAAGGACGGGTTTACGGCGTCCCC
CGCCAACCCATCCTGGCCCGGCCCTTCTCGCAACCCCTGACCACCGACCAAGCGCCGTTG
CTGTTGCTGTTGCTTCAAAACCAGCCTGCCGCAGGCAGCGCCGCAGCCGCCGCTGCAAGA
AAACCTGAATACGTTCGAACACCGCACCTCAATCCCCCACCCCAGCGGCCGATAACGGGG
GTGTCACGGCGTATCCCGCCGCTGACCGGCTCGGCGCCGCCCGCCCGTTTCGACCTGGTC
CTGCTCGATGAATCTCCTGCATCGCTGGCAACACTACTTCAGCAATCTCTCCGTCCGGCG
CAAGCTCAACCTGCTGACGCTGCTCATCGCGCTCGGCGTGATCGCGCTCTCGGTGATCGC
CGCCCGCATGCAGTACCTGGACCTCACCGAGACCCGCAAGACCGCGCTGAAGACCCAGGT
CGCACTCAGCTACGGCATCCTCCAGCACTACCACCGCCTGGCCGGCACCGGCGAACTCAG
CGAGGACGCCGCGAAGAGCGCCGCGTTGCAGGCCCTGGAAGGGATGCGCGCCGAGAACGA
TACGTACTACTTCAACATCTACGACACCGGCTACCGCCTGCTGATGCACCCGTTCCGCAA
GGACCTGGTCGGCAAGGACATGAAGGACTTCCGCACCGACGACGGCGTGCGCATCTATTA
CGACCAGGTCGAAGCGGCCAAGGCCGGCGGTGACTTCGTCAACTATCGATGGGCCAAGCC
GGGCAGCAAGGGCGAGGTCGAGAAGGTCGCCTACGCCGGCCTGTTCGCGCCGTGGAACTG
GGTGGTCAGCAGCGGCGTCTACATGGACGACGTGCAGCGGCAGGCGCTGGTGTTCACCGC
CATCATGGCGATCTCCGGTGGTGTGCTGGTGCTGATCGTGCTGGCCCTGAGCTGGGTCAT
CGGCAACCGTATCGCGCGCCCGCTGAAGCAGGCTACCGCCGTCGCCGAAGGCATCGCCAA
CGGCAAGCTGGACAGCCATATCGGCCCGCAGCCGCATGACGAACCCGGTCGCCTGCTGGA
GGCCATGTCCGGCATGCAGCAGCAGCTGCATGCGGTCATCGGCGGCCAGCGCGAAATGGC
CCGCCGCCACGATGCCGGCGAACTGAGTTACCGCATCGACGCCAGTGTCTTCCCCGGCGA
GTACGGGCTGATGGTGCAGGAGACCAACACCCTGGTCGGCAGCCATGTGCAGACCCTGCA
TGACGTGCTGGACGTGGTACAGCAGTACGCAGTCGGCGACCTGAGCCGTGACATCGCCCG
CTACCCCGGCGAAAAGGCGGCGATGACCACCACCGTCGACACCGTCAAGGCCAACCTCGG
CCGCATCAATGCCGAGATCAAGCAGCTGGCCAGTGCCGCTGCCGCCGGCGACTTCAGCCA
GCGCGGTGATGCGCAGCGCTTCGATCACGATTTCCGCCTGATGCTGGAAAACCTCAACGC
AATGATGGCGGTCAGCGATGACAACCTCGGCAAGCTCTCGCAGTTGCTGTCGGCCATCGC
CGAAGGCGACCTGACCGCACGCATGCACGGCGACTATCAGGGCGTGTTCGCACGCATGCG
CGACGACGCCAACACCACCGTTACGCAGCTGACCCAGATCGTTGGCCAGATCCAGGCCAG
TGCCTCCAGCATCACCCTCGCCGCTGGCGAGATCGCGTCCGGCAACAGCGACCTGTCGCG
CCGTACCGAGCAGCAGGCCGCCAACCTGGAAGAAACCGCTGCCTCGATGGAGGAACTGAC
CTCCACCGTGCGCCAGAACGCCGAGCACGCCCGCCAGGCCAACCAGCTCGCCATCGGCGC
GCACGGTGTCGCTTCGCAGGGCGGCGAGGTGGTCGGCCAGGTGGTCACCACCATGTCGGC
CATCGAAGCCTCGTCGAAGAAGATCGCCGAGATCATCAGCGTCATCGATGGCATCGCGTT
CCAGACCAACATCCTGGCGCTGAACGCCGCAGTGGAAGCCGCGCGTGCCGGTGAACAGGG
CCGTGGTTTCGCCGTGGTCGCCAGCGAAGTGCGTACCCTCGCCCAGCGTTCGGCTGCGGC
GGCCAAGGAGATCAAGGGCCTGATCGACGATTCGGTCGGCAAGGTCAACGACGGCTCGGC
GCTGGTGCACAAGGCCGGCGCGACCATGGGCGAGATCGTCGCCTCGGTGCAGCGCGTGAC
CGACATCATGGCCGAGATCTCCGCCGCTTCGCAGGAACAGTCGGCCGGCATCGAGCAGGT
CAACCAGACCGTGGTGCAGATGGACGAGACCACCCAGCAGAATGCTGCACTGGTAGAAGA
GGCCACCGCCGCCGCACGTGCGATGGAAGACCAGGCCGCGCAGCTGGCCGACGCCGTGGC
GATCTTCCGCCTCGACAACCAGGTCTCGGCCGCGGTGAAGGCTGTCGCCGAACGCGTCGA
ACCGGCGCGCATCACCACCGTGGCACGTCCGCAGCCGACCAGCACGCCCACGCCGGTACG
TCGCAGCAGCAACGCCAGCACCTTCGCCGCCAGCGACAGCGACTGGCAGGAATTCTGAGA
CCCACCCGCGGCGGCTTCGGCCGCCGCCTCTGCCGATGGACACGTCCCCCGTGCAAAGTC
CTACTCCCATCGTCACCGGCCCGCGCGAATTCGAGTTCGCCGACCGTGATTTCCGCCGCG
TCTGCGACCTGATCTACCAGCGCGTGGGCATCGCCCTCGCACCGGCCAAGCGCGACATGG
TCTATGGCCGCCTGTCGCGCCGCCTGCGCACGCTGGGCATGCGCAGCTTCCAGCAGTACC
TGGACCATCTTGAGCAGGAAGACGGTGACGAGTGGCAGGCGTTCACCAACGCACTGACCA
CCAACCTGACCTCGTTCTTCCGCGAGCCGCACCACTTCGACAAGCTGCGCGAAGAACTGC
AGCAGCGTTCCAGCCGTTCGCCGCTGCTGCTGTGGTCGTGCGCGGCGTCCACCGGTGAGG
AACCCTATTCGATGGCGATCACCGCCTGCGAGGCCTTCGGTACGCTGAAGCCGCCGGTGC
GCATCATCGCTACCGACGTCGATACCCAGGTACTGGCCACCGCCGGCCGCGGCGTCTACA
ACATCGACCGTGTCGCCAATCTCGACCCGGACCTGCGCCGCCGTTACTTCCAGCGTGGCA
GCGGTCCCAACGAGGGGCAGTGCCGCGTGCTGCCGGCGCTGCGCGAGCTGATCGAGTTCC
GTCCGCTGAACCTGCTCGCCCCGCGCTACGACGTCGGCGGCCCGTTCGACGCGCTGTTCT
GCCGCAATGTGATGATCTACTTCGACAAGCCGACCCAGCGCGCCATCCTCGGCCGCCTGG
TGCAGCACCTGGCCGACGATGGCCTGCTCTACACCGGACACTCGGAGAACTACCTGCACG
CCGCCGACCTGATCCAGCCCTGCGGGCGCACCCTGTACCGCCGCGCGGCAAAGGCCGGCG
CATGAACGCCTCACTGCGTACCGACGACGTGATGCGCTACCAGGATGCACGCTTCCAGAC
CCTTGCCGCCAAGCTGCTGCCCACCCAGTACCTGGTGGTCGATGACACCACCGCGCTGAC
CACCACCCTGGGTTCGTGCGTGGCCGCCTGCCTGCGCGACCCGGTGCTGAAGATCGGCGG
CATGAACCACTTCCTGCTGCCGGAGGGCAACGCCGGCGACGGCGCGCCCGCACGCTACGG
CAGCTATGCGATGGAGCTGCTGATCAACGACATGCTCAAGCGCGGCGCGCACCGCAAGCG
CATCGAGGCCAAGGTGTTCGGCGGCGCCAACGTACTGAAGGGCTTCACCAGCAATCCGGT
CGGTACCCGTAACGCCGAGTTCGTGCGCCAGTACCTGCAGGCCGAGCATATTCCGATCAT
CGCCGAGGACCTGTGCGGCATCCATCCGCGCAAGATCTGGTTCTTCGCCGACACCGGCCG
CGTGGTGGTGCAGCGCCTGCCGCATGCCCACGAAGCCGAAGTGGCTGCCACCGAATCGGC
AGTGCGTGCGCGCCTGTCCAAGGCCCCGGTCACCGGTGGCGTGGAGTTGTTCGAATGACC
CTGACCGGCAACGCCCCCTGCCGGGTCCTGATCGTCGACGACTCCGCCGTCGTGCGCCAG
ATGCTCACGGAAATCCTGTCCAGCGATCCGGCCATCGACGTGGTCGGCACCGCTGCCGAC
CCGCTGCTGGCGCGCGAGAAGATCAAGCGCCTGGCCCCGGACGTCATCACGCTGGACGTG
GAAATGCCACGCATGGACGGCCTCGCCTTCCTGGAAAACCTGATGCGGCTGCATCCACTA
CCTGTGGTGATGATTTCCTCGTTGACCGAGCGCGGCGCCGATACCACGCTGCAGGCACTG
GCACTGGGCGCCGTGGACTTCGTCTCCAAGCCCAAGCTGGACGTTGCACGCGGCCTGCAG
GGCTACGCCGACGAGATCATCGCCAAGGTGAAGATGGCGGCGCGCTCGCGGGTGCGCCCG
CTGGTGCGTGCTGCCGCTCCGAAACTCCTGCTGGAAGCAGCTCCTGCAATGCGCCCGGCT
GCACCGCAGTTCCGCACCACCGACCGCCTGATCGCGATTGGTTCTTCGGCCGGCGGCACC
GAGGCGCTGCGCGTGGTGCTCGAAGGCATGCCGGCCGATGCGCCTGCCGTGGTGATGACC
CAGCACCTGCCTGCCAGCTTCAGCAGCGCCTTCGCCGAACGCCTGGACCGGCATTCCGCG
ATGGCCGTGCGTGAGGCCAGCGACGGCGAGGCAGTGCTGCCTGGCCATGCCTACCTGCCA
CCGGGCGGCAAGCACCTGCGGATCATCCGCGACGGTGCGCGCTGGCGCTGCCGCGTCGAT
GATGGCCCTGCGGTGAACCGTCACAAGCCCGCGGTGGACGTGCTGTTCCGTTCGGTCGCG
CAGAGCGCGGGCGGCAACGCCATCGGCGCCATCCTCACCGGCATGGGTGACGATGGCGCG
CGCGGCCTGCTGGAAATGCGCCAGGCCGGCGCGCCGACGCTGGTCCAGGATGAAGCCACC
AGCGTGGTCTGGGGCATGCCCGGCGCTGCCTTCAAACTGGGAGCGGCCGAAGAACAGGTG
CCATTGGAACGGATCGCCGAACGACTCTTGGCGCTCGCCCGCGGCTGATCGTCCGCGGCA
TCGCACCGTCTGATTTCCTCTTTCAGATGCCGGCCCCGGAAGGGCCGGCACGGCTGTCGT
GTTTTCCAAGGAGTTTGACCATGGCCCTGCGTCTCTTCCGTTACCAACCGTCACTGCTGG
CGGCCGCTCTGCTGGCTCCGCTGGCAGCTACCGCTGCCGGCGTGCCGGCACCGCCGCAGG
CCACCCCGGGCCTTCCCCCCGCCCCCGTCGCGAAGGGCACCGCCTGGACCGATCGCGTCC
ACATCCAGAGTGGTCCGGATACCGCATCGAAGCGCCTCCACGCACCCGACGTGGCGTTGC
GCATCGTCACCCCCGATGACAGCGAGTCGCTCACGCCAAAGGGCCTCGCACTGCTCTTCA
GCGGCAATGAGCCGGACTACTTCCGGCGCAACACCCTGCCCGGCAGCATCGTCGAGAGCC
AGGCCAGCCCCGCCACCACGCTGATGCCCAACGTAGCCAGGGCGCTGGTGGGTGGCTACT
TCAGCTATGCGCCTGACGCGCTGCCCAACCAGAGCAGCACCCTGCGTTTCAGTGCAGACA
CCTGGGCGCTGGTGCACCAGGGCAACACGCGGAAGGATCCCCTTTACCGCCTCAACCACG
TCAGCACCATCGAGCAACGCCGTGCCGATGGCACCCTGGCTGAAATCATCAGATGCAGTG
ACAGCGACGACCGGGCGACCCTGGGCGAGTGGCAGGCCAATGACTACGCCAGGCTCAAGA
TTGCCGCCCAGGTGATCACGATGAAGTGCACAGAGCAGCTCATCAAGCGAATACCGGCGA
TGTACCCTCGCCCGCTTGCTGCTGAAGATCTCACGGCCTACGCAGGCGGTGCCGTGCCGC
CGGCACGGGTGCGCATCTATGCCAGCCTGGGGCGGACCACCACCCTGTACACCGACGCCG
CCTGCCGCGAGGACTACCGCGACAGGATCGACGTCAAGTACAACAACGCCGGTGACAAGG
GCGTGCTCGGCATCCCCGCCACGGAAACCCTGCGCAGCAAGGAGAACGAGCGGTTCTCCA
TGCTCAGCTACCAGGAGTACGAAGTCGCCGGCGGCAAGCCGCTGATCGTCGAAGCGCGCT
TCGACGCATCAAGCCGCATGTACTGCGACGGGCAGTTGTCGGGTCAGTTCGTGGCCAGGC
CCGGACAGGACTACGAAGTGGAAATGGAAGTGGCCGACAAGATGTGCCGCCTGCATCTGC
GCCAGGTACACGCCGATGGCAGCACGACGCCACAGGTTGCGCGCAAGACCCCCAGCATCT
GTGAGGGCACGCGTGCGCCGGTGCGCGTTGAACCGCGGCAGGACATGCAGGTCCTGCTGT
TCAGCCCAGGCCAGCTGCAGATCCAGGATGCCCGCCAGGGCAGCGCACCGGAACGGTTGA
CCGACGACGCGGGCAGCACCGAGGCACTGCGGAAGATGCTGCAGCAGGCCAGCAGCAATC
CCGGCACACGCCTGTGCGTGGTGGTACCGGCTACCGATTACAGCAGCGCCCTTCACGATG
CCGTGCGCGAACGCGTACTGGACGCACCGCAGGTATTGCCCAGCCTGTGGGAAGAGGCGG
CCACGGTGAACAGGCGCCGCAGTGCCGCCGCCGATGCTCCGGTCGACATCGCCGCTGCGA
TCGCCCATTGCAATGCGTTCCCGATCAGGGAATTCGCGCCGCACTGAGCAATCGCTCCCC
TGCCTTCGGCCTTCGCCGGGCATCAACCACCAGAGCGCACACAGCGCCTCATCTTCGTTT
CCCCAAGGAGTACTACCGTGGCATTACGCCCAACCTGCCTCACCGCCGCGATCGCGGCCA
CCCTGCTGCTGGCGCCGTCGGCCTACGCCAACGACGAAGCACCCACACCCACGCCTTCCG
TGGATTCCGCGGTCACCAGCGGATCAACGCTCGATCCAGCAACGGATGCGGCGACCGCGC
CAGACGCGGCGCACGCCCCCACCGCGGCCGATCCGGCCATCGGGAATGTCACAGCCGCCG
TGGCACCTCCTGTCGACTACAGCAGCCTGCAGCACATCAAGGTCACCTCCGGACTGGGTG
CAGGCCCCAACGGCAATCGCGTGGGCGATCACGTGCTGCGCCTGGTGATGCGTGCCGACA
CCGCTGCCGTCACCGCGGCCAAGGTCGGCCTGTCTGCTCTGGCGTTCGTCACTGGCGTGG
GTGACATCGGTACCAGCAACAGCTTCAGCAAGAACAACGTCCGTGGCGAGGACATCCACT
CTGTGCCCAGCCCGGCCTTCGGCGCATTGCCCGGCATGATCCGCGAGCAGCTGGCACTCT
ATTTCGCGGCCCACCCCGGCGCCATTCCCAGCGACGAGCGCACCGTGGAAGCCAGTGCCG
GCCAGTGGTCGCTGGTGTACCAGAAGCTCAGCGATGCAGAGACCCCCTACGAGCTGCGCC
ACGATGTAACCATCGGCTTCCCGGTGGTGCGCAAGCTGTTCCGCAGCGCCAGTGGCGGCC
AGGGCGTGCACTGCCGGGACGAAGCACGGGTTGCCCCGCTGCAGGAATGGCAGGCAGACG
ACTACGCGAAGGCCAAGGCGGCGTCGCGTGAGTTCGCCGAGGCCTGCATCGCGCGTTTCG
TGGCTGAGCTGCCCCGCCTGTTCCCCGACCATGGCGCTCTGCCGCAGCCTGCGGTGGAAG
CCGAGCTTCCGGCGGAAACGCCGGCCGTGACCGAGGAAGCGGCGGCCGTTACCCAGGCCT
GAACCTGGGTACGCCCCCAAACGAAGAACCCCCGGCTCTCACCGGGGGTTCTTCGTTTCA
ACGGCGTGCCGGCCTGTGGCCGGCACTACCGCATCAGGCAGCGACCGTGTTGGCCACGTC
CTGGTATTCCTCGATCTGGTCGAAGTTCATGTAGCGGTAGATCTCCGCACCATTGGCGTT
GATCACGCCGATGTCCGCCATGTACTCCTCCTTGGTCGGGATGCGGCCCAGACGCGAGCA
GATCGCGGCCAGTTCGGCCGAACCCAGGTACACGTTGGTGTTGCGGCCCAGGCGGTTCGG
GAAGTTGCGGGTCGAGGTCGACATCGCGGTGGAGCCTTCGCGGATCTGCGCCTGGTTGCC
CATGCACAGCGAGCAGCCCGGCATTTCCATGCGGGCGCCGGTGGCGCCGAAGGTGCCGTA
CACGCCTTCCTTGGTCAGCTCCGAAGCATCCATCTTGGTCGGCGGAGCCACCCACAGGCG
GGTCGGCAGGTCACGCTTGCCTTCCAGCAGCTTGGCAGCGGCACGGAAGTGACCGATGTT
GGTCATGCACGAACCGATGAACACTTCGTCGATCTTGGCGCCAGCGACTTCGGACAGGGT
CTTCACGTCGTCCGGATCGTTCGGGCAGGCCACGATCGGCTCGTGGATGTCGGCCAGGTC
GATCTCGATGACGGCGGCGTACTCGGCGTCGGCATCCGGCTCCAGCAGCTGCGGGTTGGC
CAGCCACGCCTCCATCTTCTCGATGCGACGCTGCAGCGAACGCGGATCCTGGTAGCCCTC
GGCAATCATCCACTTCAGCAGCGTGATGTTGCTGGTCAGGTACTCGATGATCGGTTCCTT
GTTCAGGCGCACCGAGCAACCGGCCGCCGAACGCTCGGCCGAGGCGTCGGACAGTTCGAA
CGCCTGTTCGACCTTCAGCTCCGGCAGGCCTTCGATTTCCAGGATGCGGCCGGAGAAGAT
GTTCTTCTTGCCAGCCTTGGCCACGGTCAGCAGGCCCGACTTGATCGCGTACAGCGGGAT
CGCGTTGACCAGGTCACGCAGGGTCACGCCCGGCTGCATCTTGCCCTTGAAGCGCACCAG
CACCGACTCCGGCATGTCCAGCGGCATCACGCCGGTGGCCGCAGCGAAGGCGACCAGGCC
CGAACCGGCCGGGAACGAAATGCCCACCGGGAAGCGGGTGTGCGAGTCACCACCGGTACC
CACGGTGTCCGGCAGCAGCATGCGGTTGAGCCAGCTGTGGATCACGCCGTCGCCCGGGCG
CAGCGAAACGCCGCCACGGGTGGAGATGAACTCCGGCAGGGTGTGGTGGGTCTTCACGTC
CACCGGCTTCGGGTAGGCGGCGGTGTGGCAGAACGACTGCATCACCAGATCGGCCGAGAA
GCCCAGGCAGGCCAGGTCCTTCAGCTCGTCACGGGTCATCGGGCCGGTGGTGTCCTGCGA
GCCGACCGAGGTCATCTTCGGTTCGCAGTAGGTGCCCGGGCGCATGCCCTGGCCTTCCGG
CAGGCCACAGGCGCGGCCGACCATCTTCTGTGCCAGCGAGAAGCCCTTGCCGGTGTCGGC
CGGCTGCACGGGCAGGCGGAACAGGTTGGTCGGGGCCAGGCCCAGCGCTTCGCGCGCCTT
GCCGGTCAGGCCACGGCCGATGATCAGCGGAATGCGGCCACCGGCACGCACTTCGTCGAA
CAGCACTTCGGACTTGACCTGGAACTCGGCGATCACTTCACCGTTCTTCAGCGCCTTGCC
TTCGTACGGACGCAGCTCGACCACATCGCCGTGCTCCATCTTCGACACGTCCAGCTCGAT
CGGCAGTGCGCCGGCATCTTCCATGGTGTTGTAGAAGATCGGGGCGATCTTCGAACCCAG
GCAGACGCCACCGGCGCGCTTGTTCGGGATGAACGGAATGTCATCACCGGTCCACCACAG
CACGCTGTTGGTGGCCGACTTGCGCGAGGAGCCGGTACCGACCACGTCGCCGACATAGGC
AACCAGGTGGCCCTTGTCCTTCAGGTCGAGGATCTGCTGGATCGGGCCGCGCTTGCCGTC
TTCTTCCGGGGTGAACGGCGCGTCGTCGCGCTTGTTCTTCAGCATCGCCAGGGCGTGCAT
CGGGATGTCCGGGCGGGTGGTCGCATCCGGTGCCGGCGACAGGTCGTCGGTGTTGGTCTC
GCCAGGCACCTTGAACACGGTGACGGTCAGGCTCTGCGGCACTTCCGGGTTGCTGGTGAA
CCACTCGGCATCGGCCCAGCTCTGCAGCACGGCCTGGGCGTTGGCGTTGCCGGCCTTGGC
CTTTTCCTGCACGTCGTGGAACGCGTCGAACACCAGCAGGGTCTTCTTCAGGCCGTTGGC
GGCAATGGTGCCGACGCTGGTGTTGTCAAGCAGCTGCACCAGCGGCGCAACGTTGTAACC
GCCGAGCATGGTGCCCAGCAGTTCGGTGGCGCGCTCGCGGCTGATCAGCGGGTTCTGCTC
GCTGCCCAGCGCGATCGCGGCCAGGTACGAGGCCTTGACCTTGGCTGCGTCATCGACGCC
GGCCGGCACGCGGTGGGTCAGCAGGTCGAGCAGGAACTCGGCCTCGCCCTGCGGCGGGTT
CTTCAGCAGTTCGATGACATCGGCCGTCTGCTGCGCGCTCAGCGGCAGCGGCGGGATGCC
AAGCGCAGCGCGCTCGGCGACGTGGTGGCGGTAGGCTTCCAACATGACAACTCCCGGGTA
ATGCGTAGGTTGAAAAAACAAAGTGGGCTCAGGCTTGCGGCACGATCAGCTTCAGGCCCT
TGAAGTAGTCGCGGTAAAACGTGTCGTTCCAGGTGATCAGGCCGTCGCACTGCAGCAGTG
CGTGGGCGCCGACCATGAATTCGTCCAGGCTGCGGCGGCTGCCGCCGCGCTGGCGATGAC
GGCGGTGCATCTCGCCGGCGCGCAGTGCCGACTTGGCTTCCATCGGGTTGAAATGCACGC
CCATCTCTTCCAGCGCTTCGAGCACTTCGGCACCGCCGCGCAGCGATGCGCAGACTTCGG
CCAACGTCGCGCCACAGACCACCACGCGGCCGCCGACCAGGCTCTGCCGCAGGATGGCTT
CCACCGCATCGGCCTGCGGACCATTGCTGAGCAGCTCGACCAGAACTGGTGAATCGACGG
CGATCATCACCGCTTACTCCTCGTCACGCACCGCGCGCACCGCCGCGTCGGACGATTCGA
AGCCGTCCAGCGCGAACTTGCCGCGCGCCCGTGAGATGGCATCGTCAACACTCTTGCGCA
GGATGATGCGGCTGCCGTCCAGCTCGACCTTCAGCAGCGTGCCCTTGGTCAGGCCGAGGG
CATCACGCACCGCCTTGGGCAGGGTGATCTGTCCGCGTTCAGCAACGGTGGCTTCCATGG
GGGGTACGCCTCAAAAAGTATGCATGAATTATACATACTCGCAGCATCTGGAACAAACCC
GCCCAATCCGTGACCGCGATCCTGCGCTGGTCGCATCCGGGGGTTAGACTGGCTCCGCAG
CGACCTGCTGCGGCCCCGGGCTGGACGCACCGCGTGCCGCCCGCACCTACCCGCCATAAA
AGGATGTTCCATGCGCGCCTTGACCCTTGCCCTGATGCTGGCTGCCCCGCTGGCCCTTTC
GACGACGGCAGCCCACGCCAATCCGTTCGGCGCCTACACCACCGGCGTCGAGATCACCCA
ACAGCAGATGGACACCCTGGAAGTCGGCAAGACCAGCCAGGACCAGGTCCGTGAGAAGTT
CGGCGCACCCGGCCGCCGCGAACAGCTGGGCGACACGCAGGTCTGGTACTACGACTACGT
GAAGATCAAGACCTTCGGCAAGAACATCCAGGAAGCGACCGTCCTGGAATTCAACAAGCA
GGGTGTGCTGACGGCCAAGTCCAAGAGCAACGCTGTTGGCAAGACCGGCAATCCGCTGCT
GGATGCCGCCAACGGCAAGTAAGTCCTGCTCGACACGCACTTCCGGACGGGACGCCCATG
GGCGTCCCGTCTGCGTTCGGGCCAGCGGGCGACGACCGCACGCGCTGACACGAATGCTAC
ACACACCGCTGTAACCTTGCGTTCCAAGCCAGCCGGGTCATTGCCGGGCGCTGGATCGCC
GATACTGGGCAGGATCCGGGGCCGGAATGCCACCGGCGACCGCAAGCAGGCCCCTGCACG
CACGGGCCAGAGCAAGCCATCCGCAAGAAGGAGTTACCCCGCATGAGCGATTCGTTCTCC
ACCCGCAGCCAGCTGAACGTCGGCGGCAAGACCTACGACTACTTCAGCCTGCCCACGCTG
GGCCAGCGCTTCGATATCTCCCACCTGCCCTACTCGATGAAGATCCTGCTGGAGAACCTG
CTCCGGCACGAGGACGGCGGCATCACCGTCGGCAAGGACCACATCGAAGCCGTGGCCCGC
TGGAATCCGGCGGCAGAACCGGACACCGAGATCGCCTTCATGCCGGCGCGCGTGGTCCTG
CAGGACTTCACCGGCGTGCCCTGCGTGGTCGACCTGGCCGCGATGCGCGATGCGGTGGTC
AAGCTCGGCGGCTCGCCGGAGCAGATCAACCCGCAGATTCCCTCCGAACTGGTCATCGAC
CACTCGGTGCAGGTCGATGTGTTCGGCAAGCCGGACGCACTGGACCTCAACGGCAAGATC
GAATTCCAGCGCAACCAGGAACGCTACGGCTTCCTGCGCTGGGGCCAGAAGGCCTTCGAC
AACTTCAAGGTGGTGCCGCCGAACACCGGCATCGTCCACCAGGTGAACCTGGAAAACCTC
GCCCGCGTGGTGATGACCGCGGAGAAGGATGGCAAGGCCGTGGCCTACCCGGATACCGTG
TTCGGTACCGACAGCCACACCACCATGATCAACGGCATCGGCGTGCTGGGCTGGGGCGTG
GGCGGCATCGAAGCGGAGGCCGCCATGCTCGGCCAGCCATCGTCCATGCTGATCCCGCAG
GTGGTCGGCTTCAAGCTGACCGGCAAGCTGCCCGAGGGTGCCACCGCCACCGACCTGGTG
CTGACCGTCACCCAGATGCTGCGCAAGCTGGGCGTGGTCGGCAAGTTCGTCGAGTTCTAC
GGTGACGGCCTGCAGCACCTGCCGCTGGCCGACCGCGCCACCATCGGCAACATGGCCCCG
GAATACGGCGCCACCTGTGGCATCTTCCCGATCGACGCCGAGTCGCTGAACTACCTGCGC
CTGTCCGGCCGCAGCGAAGAGCAGATCAACCTGGTCGAGGCCTACGCCAAGGCGCAGGGC
CTGTGGCACGAGCCGGGCAGCCCGCACGCCCAGTACAGCACCACGCTGGAACTGGACATG
GGCACGGTGAAGCCGTCGCTGGCCGGTCCGAAGCGCCCGCAGGACCGCGTGCTGCTGGAA
GACGTGCAGAAGAACTACCGTGAAGCCCTGGTCGGCATGACCGCCAACCGTGACAAGCGC
AGCGACGACGTCTCCTCGTTCGTCAACGAAGGCGGCGGCGCCGCGGTCGGCAACGAGCAG
CTGGCCAAGGGCTTCGCCGACATCGAGATCGAAGGCCGCAAGGTCCGCCTGAAGGACGGC
GCGGTGGTCATCGCTGCCATCACTTCGTGCACCAATACCTCCAACCCGGCGGTGATGATC
GGCGCCGGCCTGCTGGCCCGCAATGCGGCCGCCAAGGGCCTGAACCGCCAGCCGTGGGTG
AAGACCTCGCTCGGGCCGGGCTCGCGGGTGGTCACCGATTACCTGGAAAAGGCCGGCGTA
CTGAAGGAGCTGGAAAAGATCGGCTTCTACGTGGTCGGCTACGGCTGCACCACCTGCATC
GGCAACTCCGGCCCGCTGCCGACCGAAGTCAGCGCCGGCATCGCCACTGGCGACCTGGTG
GTCACCTCGGTGCTGTCGGGCAATCGCAACTTCGAGGGCCGCGTGCACCCCGAAGTGAAG
ATGAACTACCTGGCCAGCCCGCCGCTGGTGGTGGCCTACGCCATCGCCGGCACCACCGAC
ATCGACCTGACCACCCAGCCGCTGGGTACCGGCAGCGATGGCCAGCCAGTGTTCCTGCGC
GACATCTGGCCGAGCAACAAGGAAATCGGTGACGTCATCGCCGCCACCATCGGCCCGGAG
ATGTTCAAGCAGAACTACGCGGATGTGTTCAAGGGTGACACCCGCTGGAACACCATCGCC
TCGCCGGACGGCAACCTGTACGCGTGGAGCGATGCGTCCACCTACATCAAGAACCCGCCG
TACTTCGATGGCATGACCATGCAGACCGGCAGCATCGACGACGTGCACGGCGCGCGCGTG
ATGGGCCTGTTCGGCGATTCGATCACCACCGACCACATCTCCCCGGCCGGCAACATCAAG
AAGGACTCGCCGGCGGGCCGCTTCCTGCAGGAACGTGGCGTGCAGCCGGCCGACTTCAAC
AGCTACGGCAGCCGCCGCGGCAACGATGACGTGATGGTCCGCGGCACCTTCGCCAACATC
CGCATCAAGAACCTGATGTTCGGTGGCGAGGAAGGCGGCAACACCCTGTACTACCCGGCC
GGTGGCGGCCAGCCGGAAAAGCTGGCGATCTACGATGCGGCCATGAAGTACAAGGCCGAC
AAGGTGCCGCTGGTGGTGCTGGCCGGCAAGGAATACGGTACCGGTTCGTCGCGTGACTGG
GCTGCCAAGGGCACCCTGCTGCTGGGGGTGAAGGCGGTCATCGCCGAAAGCTTCGAGCGC
ATCCACCGCTCCAACCTGGTCGGCATGGGCGTGCTGCCGCTGCAGTTCCGCAACGGCGAG
AACGCGCAGAGCCTGGGCCTGGACGGCTCGGAAGTGATCGACATCACCGGCCTGCAGGAC
GGTGCCAGCAAGCGCGCCACGGTCACCGCGACCAAGGCCGATGGCACGAAGAAGACCTTC
GAGGTGTCGGTGATGCTGCTGACCCCGAAGGAAGTCGAGTACTTCCGTCATGGTGGCCTG
CTGCAGTACGTGCTGCGCCAGTTGGCCAGCAAGTAACGTTCCGCTCTCGGTAGAGTCGAC
CGCTGGTCGACTACCCAACAAAAGGGCCGGATCCTCGCGGATCCGGCCCTTCCTGTTTCT
CTGCAGCCAGGCATGGCCTGGCTCTACCGCATCTCCGGCGGCACCGGGATGGGCGCCAGG
TGCGCGCTCAGCGGCGCGGCGCGTCCGGGTCGGTGCGCAGCGCCATCAGCAGGCCCCACA
TGTAGAACGCCAGGGTGAACGAGAACGGCAGGCCGCACAGCACCACCGCCGTCTGCATTG
CGCTGAAATTGCCGGCCAGCAGCAGCCCGACGCTGGCTACGGTGATGCCGACGGCCCAGA
ACACGCGCAGCCAGATCGGCGCGTCATGGCCATCTTCCACGCCATCGTCAACGCGACGGG
TACACAGGTTGGCGATCATCAGCGTGCCCGAATCGACCGGGGTCAGGAACAGCACGAAGC
CGATCACCACTGCGGCACCGGCCACGTACGGCGCGGCGGGCAGGTATTCCAGCAGCTTGA
ACAGCGTCATCGCCGCATCGTGCTGGGCCACGTCACCCAGGATCGCCTGGCCATGGTTGA
GCACCAGGTCGATGGCGGTGTTGCCGAAGATCGACAGCCACGCCAGGGTGAAGCCGAGCG
GGATCAGCAGCACGCCCATGATCACTTCGCGGATGGTGCGGCCGCGCGAGATGCGCGCCA
CGAAAAGGCCGACGAACGGCGCCCAGGCGATCCACCAGGCCCAGTAGAACAGCGTCCACG
AGCCCATCCACTCACGGCCCTTCGGGTCGTTGAGGTACATGTCGAAACTCTTGCGCACGA
ACGCACCGAGGTAATCGCCGGTGTTCTGGATCAGGCCATCGAACAGGTGCAGGGTCGGGC
CGGTGACCAGCACGAACAGCAGCAGGCCGCACAGCAGGCGCACGTTGAGGTTGGACAACC
AGGCAATGCCCTTCTCCACACCGGCGACCACGCCGATGGTGGCCACCACCATCATCACCA
GCACGATCGCCACCAGCACCTGCGGCGTATCCGGGATGTGGAACAGGTAGACCAGGCCGG
ACTGCACCACCAGCGCGCCGATGCCGAGGTTGGTGACCATCGAGATCAGCGTGGCGAGGA
TGCCGAAGCCATCGACCATGTCGCCGATGCGACCATGGATGCGCTCACCGAAGATCGGGT
ACAGCGCCGAGCGCAGCGCCAGCGGCAGGTCACGGCGGTAGGCGAAATAGCCCAGTGCCA
CGCCGACCAGCGCATACAGCGCCCAGCCGTGCAGGCCCCAGTGCAGGAAGGTCAGCACCA
TCGCCTCGCGGCCGGCGGCCACGGTGCCGCCGGGTTGCCCGGGCGGATGCAGGAAGTGGT
CCAGCGGCTCGTAGGCGCCGTAGTACAGCAGCGCGATGCCGATGCCGGCCGAGAACAGCA
TCGAGACCCAGGCGACGTAGCCGAAGGCCGCCGATTCCTCGTTGTGACCCAGGCGGATGC
GGCCATACGGCGAGAACGCCAGCCACAGCACGAAGCCCAGGCACAGCACGATCAGCAGCA
TGTACCACCAGCCGAACGCGGCCGACACCTCGGCCTGCGCCCATTGCAGCCAGTGCTCGC
TGCCTTCGGGATAGAGAACGGTGAGCAGCCCGAGGATGCCGATCGACACCGAGGAGCTGA
AGAAGACAAAACGGTTCAAGCGCAGGGGCGAACGCTTGGGATGAGCCAGGGAAGACATGG
GGTCGTCTCATCAAGTCCGAGGGAGCACATGGGCGGGGCCGGACCGGTAAACCGGGCCCA
TGGCGTGGGGCGCGAGCGCATCCTAGGGTTTATTGATTGAACGTTCAATCAATAAAAAGC
ATAATGGCGGGCAGCCCGATCCTTCGGGTCGCAATCCGTGGAGAGACAATGCCGAAGAAA
GGCGTGGAACCGGTACGGCGCGAACAGCTGATCCGGGCCACTTTCCAGACCATCGACGAG
ATCGGCATGGCCGATGCGACCGTCGCCACCATCGCGAAGAAGGCAGGGCTGTCCAGCGGC
ATCGTCGCCCACTACTTCGGCGACAAGGACGGCCTTCTCAATGCTGCAATGCGGCAGATC
CTGCGCGAGCTGAAGGACGCGGTCACCCGCTACCGCGCCGACGCCAGCGACGACCCGCGC
GAGCAGCTGCGCGCCATCGTCGACGGCAACTTCGACGACAGCCAGATCAACGGCACCGCG
ATGCGCGTCTGGCTCACCTTCTGGGCCGCGAGCATGCACCAGCCGGAACTGGCCCGGCTG
CAGCGCGCCAACGACCAGCGCCTGTTCTCCAACCTGTGCCACCAGTTCAACCGCCTGCTG
CCCCACCCGCAGGCCCGCCTGGCCGCCCGCGGGCTGGCCGCGATGATCGATGGCCTGTGG
CTGCGCGGCAGCCTGGTCGGCGGCCAGTTCAACGCCGAGAAGTCCCGGCGCATCGCTTAC
GGCTACATCGACTTCCAGTTGCAGGCTGTCGCGCTATAAGCGCTTCAGCACCCGCCCCCT
TCCAAGGAGTACGCCCCATGACCACCCTGCCCGTCCAACAGCTCTACATCCACGGCCAGC
GCGTCGATGCCACCAGCGGCAAGACCTTCAAGACCGTCAATCCGGCCACCGGTGAGGTGA
TCGCCGAAGTGCAGGTTGCCAGCCAGGCCGACGTCGAGCGTGCCGTGCAGAGCGCGTCCG
AAGGCCAGAAGGTGTGGGCCGCGATGACCGCGATGGAACGCTCGCGCATCCTGCGCCGCG
CCGTCGAGATCCTGCGTGAGCGCAACGACGAACTGGCCCACCTGGAAACCCTGGACACCG
GCAAGGCGCTGGCCGAAACCACCACCGTGGACATCGTCACCGGCGCCGACGTGGTCGAGT
ACTACGCCGGCCTGGCCACCGCCATCGAAGGCATCCAGCTGCCGCTGCGCGAATCGAGCT
TCTTCTACACCCGCCGCGAGCCGCTGGGCGTGGTCGCCGGCATCGGCGCCTGGAACTACC
CGATCCAGATCGCCATGTGGAAGTCGGCCCCGGCCCTGGCCGCCGGCAACGCGATGGTGT
TCAAGCCTTCGGAAGTGACCCCGCTGACCGCGATCCGGCTGGCCGAGATCTACACCGAAG
CCGGCGTGCCGGCCGGCGTGTTCAACGTCGTGCAGGGCCCGGGCCGCGAGATCGGCCAGT
GGCTGACCGAGCACCCGGTTATCGAGAAGATTTCCTTCACCGGCGGCGTCGCCACCGGCA
AGAAGGTCATGGCCAGCGCCGCGTCCTCCTCGCTGAAGGAAGTGACCATGGAGCTGGGCG
GCAAGTCGCCGCTGGTGATCTGCGATGACGCCGACCTGGACCGCGCCGCCGACATCGCGG
TGATGGCCAACTTCTTCAGCTCCGGCCAGGTCTGCACCAACGGCACCCGCGTGTTCGTGC
CGCGCAGCATGCTGGCCGCATTCGAGGCCGCCGTGGTCGAGCGTGTCAAGCGCATCCGCA
TCGGCGACCCGATGGCCGCCGAAACCAACTTCGGCCCGCTGACCAGCTTCCCGCACATGG
AAAACGTGCTGCGCTACATCGAAAGCGGCAAGGCCGAAGGCGCCCGCCTGCTGACCGGCG
GTGGCCGTGCCACCGAAGGCGCGCTTGCCAATGGCGCCTACGTTCTGCCGACCGTGTTCT
CCGACTGCCGCGATGACATGACCATCGTCAAGGAAGAGATCTTCGGGCCGGTCATGAGCA
TCCTCGCCTACGACGACGAAGACGAAGTGGTGCGTCGCGCCAACGACACCACCTTCGGTC
TTGCCGCCGGCGTGGTCAGCAAGGACATCAGCCGCGCCCACCGCATCATCCACCGCCTGG
AAGCCGGCATCTGCTGGATCAATACGTGGGGTGAGTCGCCGGCCGAAATGCCGGTCGGTG
GCTACAAGGAATCCGGCGTCGGCCGCGAGAACGGCATCTCCACCCTCGGCCACTACACCC
GCATCAAGTCGGTGCAGGTGGAACTGGGCGACTACGCCAGCGTGTTCTGACCGGCGCGCC
CCGAGCGCGCACCCTCGTCCGGCCACCGCGCCGATCCGACATTCCGCCGGGCCGCCTGCA
TGCAGCGCGCCCCGGCCTGCAGGAGACACCCATGAGCACCCACAACGAGTACGACTACAT
CATCATCGGCGCCGGTTCGGCCGGCAACGTGCTGGCTACCCGCCTCACCGAAGATGCCGA
TGTCAGCGTGCTGCTGCTGGAAGCCGGTGGCCCGGACTACCGGCTCGACTTCCGTACCCA
GATGCCGGCGGCACTGGCCTTCCCGCTGCAGGGCAAGCGCTACAACTGGGCGTACAAGAC
CGATCCCGAGCCCTTCATGAACAACCGCCGCATGGACTGCGGCCGCGGCAAGGGCCTGGG
CGGCTCGTCGCTGATCAACGGCATGTGCTACATCCGCGGCAACGCGATGGATTACGACAA
CTGGGCCAGCATGCCGGGCCTGGAAGACTGGACCTACCTGGACTGCCTGCCATACTTCCG
CAAGGCGGAAACCCGTGACATCGGCCCCAACGACTACCACGGTGGCGACGGCCCGCTGCG
CGTGACCACGCCGAAGGCCGGTAACAACGAGCTGTTCGCTGCGATGGTCGAAGCCGGCGT
GCAGGCCGGCTACCCGCGCACCGACGACCTCAACGGCTACCAGCAGGAAGGCTTCGGCCC
GATGGACCGCACGGTGACCCCGAAGGGCCGTCGCTCCAGCACCGCCCGTGGTTACCTGGA
CCTGGCCAAGCCGCGCCCGAACCTGACCATCGTCACCCACGCGCTTACCGACCGCATCCT
GTTCTCCGGCAAGCGTGCGGTGGGCGTGCAGTGGCTGCACAACGACCAGCCGCAGCGTGC
CACCGCGCGCCGCGAAGTGCTGCTGTGTGGCGGTGCCATCGCCTCGCCGCAGATCCTGCA
GCGTTCGGGCGTCGGCCCGGCCGACCTGCTGCGCAGCCTGGACATCGACCTGGTGCACCA
CCTGCCGGGCGTCGGCGCCAACCTGCAGGACCACCTGGAGATGTACCTGCAGTACGAGTG
CAAGAAGCCGGTCTCGCTGGCACCGGCACTGAAGCTGTACAACCAGCCGGCCATCGGCGC
CGAGTGGCTGTTCCTGGGCACCGGCATCGGCGCCAGCAACCAGTTCGAGGCCGGCGGCTT
CATCCGCAGCGACGCCGAATTCGGCTGGCCGAACCTGCAGTACCACTTCCTGCCGGTGGC
GATCAATTACAACGGCTCCAACCCGATCAAGGCGCACAGCTTCCAGATGCACGTCGGTTC
GATGCGCTCGCCCAGCCGCGGCCGCATCCACGTGCGTTCGAAGGATCCGCGCGAACATCC
GAGCATCCTCTTCAACTACATGTCGCATGAGCAGGACTGGCGCGAGTTCCGCGCGGCGAT
CCGCATCACCCGCGAGATCTTCGCGCAGCCGGCGCTGGCACCGTACAGCGGCCGAGAGAT
TTCCCCGGGCAGCGCGCTGCAGACCGATGCGCAGATCGATGCGTTCGTCCGCGAACATGC
CGAGACCGCCTATCACCCGTCGTGCTCGAACAAGATGGGCCACGCCGATGACCCGATGGC
GGTGGTCGACGGCCAGGGCCGCGTGCACGGGCTGGAAGGCCTGCGCATCGTCGATGCCTC
GATCATGCCGCAGGTGGTGACCGGCAACCTCAACGCGCCGACCATCATGATGGCCGAGAA
GCTGGCCGACGTGATCCGCGGCCGCACCCCGCTGGCCCGCAGCACCGCGCCGTACTACAA
GGCCAACGGTGCACCGGTGCGCAAGCAGGACTGACGCAAGCGCCCCGCTTGGCGACACGG
TCGTGCCGGCCGCTGGCCGGCATCCACCGGAATCCCGATCGAGCGCAGATGCCGGCCAGC
CGGCAGTACCAAGCAAAGAGGCCCTTCGGGGCCTCTTCGCGTTTTCCCTACGGCGGGGTA
TGCTGCAATGAACGGCCATTGTCGCTACGCTCAGGGCCGGAACCTAATACATCACGATTC
CTGGAGGGGGAATATGAGTCTGGATCGTCCCTGGCTGCAGAGCTATCCGAAAGGCGTTCC
CGCCGAAATCGACGTCAACGAGTTCCATTCGGTAGCTTCGGTCTTCGACGCTTCCGTCGC
GAAATTCCGCGACCGTCCAGCCTACTCCAGCTTCGGCAAAGTGCTCACCTACGGTGAGAC
CGATGCGCTGGTCACCCAGTTCGCCGCCTACCTGCTGGGTGAGCTCAAGCTCAAGAAGGG
TGACCGCGTCGCCCTGATGATGCCCAACTGCCTGCAGTACCCGGTGGCCACCTTCGGCGT
GCTGCGCGCCGGACTGACCGTGGTCAACGTCAACCCGCTGTACACCGCGCGCGAGCTCAA
GCACCAGCTGATCGACGCGGGCGTCAGTGCGCTGGTGGTGGTCGACAACTTCGGCGACAC
CGTCGAACAGGTCATCGCCGATACGCCGGTCAAGCACGTGGTCACCACCGGCCTGGGCGA
CCTGCTCGGCGCCAAGGGCGCGATCGTCAACTTCGTACTGAAGTACGTCAAGAAGATGGT
GCCCAACTACCACATCAAGGGCGCCGTCCGCTTCAGGCAGGCGCTCAAGCTGGGCAGCCG
CCACGCGCTTCCGCCTGTCGAGATCGACCACGACGACATCGCCTTCCTGCAGTACACCGG
CGGTACCACCGGCGTGGCCAAGGGCGCGATGCTGACCAACCGCAACCTGATCGCCAACAT
GCAGCAGGCCTCGGCGTGGCTGTCCACCTCGGGCATCGAGCCGGGCAAGGAAGTGATCAT
CACTGCCCTGCCGCTGTACCACATCTTCGCGTTGACCGCGAACGGCCTGGTCTTCATGAA
GTTCGGTGGCTGCAACCACCTGATCACCAACCCGCGCGACATGAAGGGTTTCGTCAAGGA
GCTCAAGGGCACCCGCTTCACCGCCATCACCGGCGTCAACACGCTGTTCAACGGCCTGCT
CAACACGCCCGGCTTCGACGAGATCGACTTTTCTTCGGTCAAGTTCACCCTCGGCGGCGG
CATGGCGGTACAACGTGCCGTGGCCGAACGCTGGAAGAAGGTCACCGGGGTGACCCTGGT
CGAAGCCTATGGCCTGACCGAGACCTCGCCGGCAGCCTGCATCAACCCGCTCACCCTGCC
CGAGTACAACGGCGCCATCGGCCTGCCGATCCCGTCCACCGATGCGTGCATCAAGGACGA
CAACGGCAACATCCTGGCGCTGGGCGAAGTGGGCGAGCTGTGCATCAAGGGTCCGCAGGT
GATGAAGGGCTACTGGCAGCGCCCGGAGGAAACCGCCACCGCCATCGACGCCGACGGCTG
GCTGCACACCGGCGACATGGCGAAGATGGACGAACAGGGCTTCTTCTACATCGTCGACCG
CAAGAAGGACATGATCCTGGTGTCCGGCTTCAATGTGTACCCGAACGAGGTCGAGGACGT
CATCGCGATGATGCCCGGCGTGTTGGAAGTGGCTGCGGTCGGTGTCCCGGACGAGAAGTC
CGGCGAGGTAGTGAAGGTCGTGATCGTGAAGAAGGACCCGAGCCTGACCGCGGAAATGGT
CAAGGAACATGCCCGGGCCAACCTGACCGGTTACAAGCACCCCAGAATCGTAGAATTCCG
AAAGGAGCTGCCGAAGACCAACGTAGGCAAGATTCTCCGTCGCGAGCTGCGTGATACGCC
CGCCCAGTAAGGGTTTCCGGGCAACACGACAGTACAGGGGACCCCGCCGGAGACGGCGGG
GTCTTTTTATTGCCGGAACATGGCCGGCCCGGCGCTTGCGGGCGGTTCACGACGGGTGCA
TAGAATCAGTCGCCGCCGCATGTTCAGCTCGCCCCCTCACTCCTCTCCGTCCGCTCTGCG
GTTGGCCGGACGGTCACACGGAGAACTCCCATGTCTGCAGTACGCCCCATCATTACCCGT
CCCTCGCAGCACCCTACCCTGCGTATCACCGAAGAACCCGAGCGGGATGTTTACTGGATC
CATATGCACGCCAGCCTGGTCAACCAGCCAGGCCGGCCTTGCTTCGCCTCGCGCCTGGTC
GATGACATCGTCGACTACCAGCGCGAACTGGGCGATCGCCTCAGCGCCTCGCACGCTCTG
TCACCCCATGTCGTGCTTGCCTCGGACAGCGACGTGTTCAACCTGGGCGGCGATCTCGAA
CTGTTCTGCCGCCTGATCCGCGAGGGCGACCGCGCCCGCCTGCTCGACTATGCCCAGCGC
TGCGTGCGCGGCGTGCATGCCTTCCATGCCGGCCTGGGCACCCGTGCCCACAGCATTGCC
CTGGTCCAGGGCAATGCACTGGGGGGCGGCTTCGAGGCCGCACTGAGCTGTCACACCATC
GTCGCCGAGGAAGGCGTGTTGATGGGCCTGCCGGAGGTGCTGTTCGACCTGTTCCCCGGC
ATGGGTGCCTACTCCTTCCTGTGCCAGCGGATCAGTCCGCGGCTGGCGGAGAAGATCATG
CTGGAAGGCAACCTCTACACCGCCAGCCAGCTGAAGGAAATGGGCCTGGTCGACATCGTG
GTGCCGGTGGGCGAAGGTGTTGCCGCAGTCGAACAGGTGATCAAGGAAAGCCGACGCATC
CCGCACGCCTGGGCGGCGATGCGTGAGGTCAACGAGATCGCCACCATGGTGCCGCTGCAT
GAAATGATGCGGATCACCGAGATCTGGGTAGACACTGCGATGCAGCTCGGCGAGAAGTCC
CTGCGCACCATGGATCGGCTGGTACGGGCGCAGGCCCGGCGCAATGGCGACCCGGCCTGA
TCGTCTGGCGGGTCAGGACGGGCTGCGCTCGCTGTCGTCGCGGTGCGGTGCCCCCGCACT
ACGGGCAGCCAACGCATTCCTGCCGTTGCGCAGAGCGGTCGCCAAGTTGCCGAGGCGGGA
GCTCCATTCACCCTTCAGCTGCCAGTCCGCCATGCGCATGATTTCGCCACTGGAGGCGGC
AACCTGGACAAGCCCCAGGTTGCTCGCCACGCCACGCAGCGCGTGGGCGTGCTCGCGGAA
ATCCTCCCATGCCTGGCGCTCGCCGCAGCCCTGCAGCTGGCCCATGCTCGCGTCAACGTC
CGCCAGGCACTGGTCGATGAACTTGCGTTCGAAGCCATCGCCCATGCCCAGCGACGCCAG
CTCGTCCAGCACCGCGGTATCGAGCACGCCATCGCCGACCGGCAATGCAGGCACCGACTG
TATGCCGGGCTCGGCGCGGGTGTTGGCGGCGACATCGGCCAGCACTTCCAGCAGGCGGGT
GGCCACCACGGGCTTGGCAAGGAAGGCGCGGGCGCCGGCCTGCTCGCAACGCAGGATGGA
CTCGGGGGTGACGTCTGCGCTCAGCACCATGACCGGAACGTAAGGCATGCCGCTGGCCTG
CATCACCCGCAACTGCTTGAGCAGATCCAGTCCGCTCATGCCGGGCATGTGCAGGTCGAC
GATCGCTGCGTCGTAACTGGCCTGCTCCAGCGCATCGAGCACTTCAGCGCCGCCGTTGAC
GCAGGTGACCTTGTGGCCGGCCTTCTCCAGCAGCCGCTGCAGCACCATGCGGTTGGCCTC
GTGGTCGTCGGCGACCAGAACCCGCAGGCTCCGCACCCGTGCACGATGGCGCAGGAAGGG
GTTGGAAAACGCGATGACATTGCCGGCTTCAGCCACTTCGGACGGAACCGCCGGGGCTGA
TGAGGTGTCTGCGACGTCCAGCGTGATCTCGACCCAGAACACGCTGCCGCGCGGGCTGTT
CGGCGCATAGCCGACCTGCCCGCCCATCGACTCGACCAGGCCCTTGGCAATGGCGGTGCC
CAGACCGGTGCCTTCATGGCGCCGGGCCAGGCCGACATCGCCCTGCTCGAAGGCATTGAA
CAGGCGTCCGCGCAACGCCACCGGCACGCCGATGCCGGTATCGACGATCTCGAATCGCAG
GCGCATCCGCTCGCTGCCCAGCGCATCGGGGCTGGACACGCGCAGATGCACGTAGCCACT
GTCGGTGAACTTGACCGCGTTGCCCATCAGGTTCAGCAGGATCTGCTGCAGATGCCCGGC
ATCCCCGAGCAGGCGCGGCGGCACGTTGTCGTCCACCTGCACGCGATAATCCAGCGATTT
GGAGCGGGTCTGCGGGGTCAGGATCAGGTTGATCGCCTGCAGCACGTCGGCCAGCGCGAA
CTCGTGCCACTCCACGCGCACCTTGCCAGCTTCGATCGCGGAGATGTCCAGCACCTCTTC
CACCAGCGCCAGCAGGCTGCGGGTCGAGGCCTGGATGGTGTTCAGGCACTCGCGCTGTTC
GTCGTCCAGGCGGGTGGTGGCCAGCACTTCGGTCATGCCGGCCAGCCCGTTCAACGGCGT
GCGGAACTCATGGCTCATGTTGGCCAGGAAGCGGCTCTTGGCTTCGTTGGCCTGGCGCGC
CTCGGCCACCGCCCGGGTCAAGGCATGCAGCAGCGAATCGAAGTACAGCGGAATCGCACC
CAGGCCCAGCAACAGGCCCCAGCCCAGATAATCGTGGCCGCGCCAGTACGGCGACAGCAT
CACCGTGCACAGGAAGGCCAGGCAGCCCATGGCCGTGGCCACGCGCAGGTAGGTGCTGCC
GTAGCGCATGCCGTTGCCGATCGTCACCCACAGCATCACCGCATACAGCGGTGCGGCCGG
CTCGCCCTGGATGGTCATGATCCAGGCCATGCAGGTGTAATCGGTCAGCATGCCGATCAC
CCGGCGCACATGCGACACGCCCGGATTGACCAGGATCGCGGTCAGCAGGCCGGCGGAAAT
GGTCAGCTCGAAGGCGAGGATCAGCCACGTCGCCGTCAGCGCCTCACCGCCGCCGCTCAG
CGAGCGCCAGCCGAGATAGCTGATGAACAGTGCCGTGATGATGATGCGGATCAGGTTCTG
CGCGTGCTCGCTGTCCTCGCGCCCGGACAGGCGATGCTTGAAGCGGGCCAACAGCGAGCG
CTTGTCGGATCCAGCGGCGGGAATCGTATCCATGGTTGGATGTCGCATCCTTCGGCGCAG
CAGGGAGGAGCAGCACAACGGTACTGCCAGCAACCCCAACCACAGGGAAATGGCCAGCCC
CAGGTTGGCCTGCCAATAGGGAGTCAACAGCACGGTAGTGCCGAAACTGACCATCGCCAG
CACGATGGCAGCGGTCAGGTAACGCGGCCCGAAGCGCAGGCCGTTGCCCACCGTGACCCA
CATCACCACCGCATACACCCACGCCAGCGGCTCACCCATCTGGATCATGCCGATCGCGAT
CAGGCCGTAATCGGCCAGCATCCCGGCCACCCGCCGCGGGTCCGAGCGCTGCGGCTTCCA
CAGCAGCCAGCCGAACAACAGCAGCGACAGGCCCAGCCCGGTCACCGCCGTTGCCAGCGC
GCCCTGGTACTGATCCAGCCGGTGCAGGCGGGCGCCGGACAACAGAACATAGACCAGGAT
CAGCGAGATCAGCACCACCCGCACGATCGCCTGGCCATGTTCCGAATCCGGACGCTGCGC
CAGCCGACGCCTCACGCGTGCGAACAGGTCCTGCATGTCACCCACCCGGTCGCGTCGATG
CCGTCGAGTGCTGGGCGCAGATATCCATCAACTGCTGGTGGCCGCGCATCAGCGCATCCA
CGCAACGCGAATCGAACAGTCGCCCACGCTGGGCGTACAGATAAGCCAGTGTGGCTTCCA
TGGTCCATGCTTCCTTGTACGGACGGGGCGAGATCAGCGCATCGAAGACGTCGGCGACAG
CAACGATCCGCGCTTCCAGCGGGATCGCTTCGCCGACCAGGCCGTCGGGATAGCCGCTGC
CGTCATAGCGCTCGTGATGGCGCAGCGCGATGAGCGCGCCCACCTGGATGAAACGGTTCT
GGCTGCCACTGAGCAGCTCGTGGCCGATGCGTGGGTGCCGGCGCATGATCGCCAGCTCCT
CGTCATTGAGCTTGCCCTGCTTGAGCAGCACCGCGTCGGGAATGGCGATCTTGCCCATGT
CATGCAGCGGTGCCGCCATCTCGATCAGGCGCACGTCGTCTTCGGGCAGGCCAAGCTGCT
CGGCGATCAGCCCCGCAACGCGCGCCATGCGTTCAAGATAGGCACTGGTGCCGGCATCAC
GGAACTCGATCGCCCGCGCCAATCGCGACAGGGTCTCGCGTTCGCGTTCCTCGACCTCGT
GCATGCTGGCCAGCAGGCGCTGCTCCAGCGACAACGCACGTTGCTTCACGTTCTCGGTCT
GCTGGCGCAGCTGCAGCAGGTTGTAGCAGCGCGCGCGCAGTTCGCGCGGGCGGATCGGCT
TGACCAGGAAGTCGATGACCCCCGCTTCCAGCGCCGCCTGGCGGATCGGCTCGTCGCCGA
CCACGGTGATCAGGATCACCGGGATATCGCGGTGCTTGGGCAGGCGACGGAATCGACGGG
CGAACTCCAGCCCGTCCATCTTCGGCATGCGGTAATCGAGCAGCAGCAGGTCGACCGGGT
GCGCCTCGCACCAAGCCAATGCGGTCAGCGGATCACCGAAGTCATACACGCTCAGTTCCG
GCGCGATGTCTTCGATGACGTGACGCAGCATCGTCCGCGCGGACGTCTGGTCGTCAACAA
TGACGATGTTCAACGCGTACTCCGCCTGGTTTCTCGACCATGCTGGATCATCAGCAGGCG
AGGATACCCTGCTGCTGCGAACGCTCGCACCCTGCATCGGCCCGACTCCCGTGTCATGCG
TCCCGGTTCATGATCGTCATCACATTGTGAAGCGGACTCTCCACAATGCGCACTCCCCCT
GGCGCCGATCAAGCCATAACAGACGTCAAGGTAGTGCATTAACGATACGCCGAGCGCGGG
AGGCGTCAATCGCGCCGTCTCATTTCGGGACGGCGCGCACAAACGGGAGTCAAAAAGACG
ACTTACTGCTCCGGACGCATGTACGGGAACAGCAGCACGTCACGGATCGAGCTGCTGCCG
GTCAGCAGCATCACCAGGCGATCAACGCCGATGCCGAGGCCGCCGGTCGGGGCCATGCCG
TACTCCAGCGCACGGATGTAGTCGGCGTCGTAATGCATCGCCTCGTCGTCGCCGCCTTCC
TTCGCGGCCACCTGGGCCTGGAAACGCTGGGCCTGGTCTTCCGGGTCGTTCAGTTCGGAG
AAGCCGTTGGCCAGCTCCTTGCCGTTGACGAACAGCTCGAAGCGATCCGTGTAGCCCGGG
TCGTTGTCATTGGCACGGGCCAGCGGCGAGACCTCGACCGGATGGTCGGTGATGAAGGTC
GGCTGGATCAGGGTGTGCTCGACCGTGGCCTCGAAGATCTCCAGCAACAGCTTGCCCCAG
CCGTAGGACGGCTTGACGCGGATGTTCAAGCGCTCGCAATGGCGCAGCAGCGCATCGCGG
TCAGTGCAATCAGCGGCCGAGATTTCCGGGTTGTGGTGGCGCACCGCCTCATCCATGCGC
CAGCGGCGGAACGCCGGACCCAGGTCGATCTTCGCGCCGTCCCATTCCACTTCGGTGCCA
CCGTTCACGGCCTTGGCCACATCACGGATCACACCCTCGGTCAGGTCCATGATTTCGTTG
TACGTGGCATAGGCCTCGTACAGTTCCATCATGGTGAACTCCGGATTGTGGCGGGTGCTG
ACGCCTTCATTGCGGAAGTTGCGGTTGATCTCGTACACGCGCTCCAGGCCACCCACGGTC
AGGCGCTTGAGGTACAGCTCCGGCGCCACGCGCAGGTACAGGTCCAGGTCCAGCGCGTTG
TGATGGGTGGTGAACGGCTTGGCCGTCGCGCCGCCGGGGATGTAATGCATCATCGGCGTC
TCGACTTCCAGGAAGTCGCGGTTGTCCAGCCACGCGCGCATGGCGCGGATGATCTTCGAG
CGCTTGATGAACACCGCGCGCGATTCCGGAGTCACGATCAGATCGACGTAACGCTGGCGG
TAGCGCTGCTCGACGTCGGCCAGGCCGTGCCACTTGTCCGGCAGCGGGCGCAGCGACTTG
GTCAGCAGGCGGATCGACTCGGCCTTGACCGACAGTTCGCCGGTCTTGGTACGGGTCAGG
CCGCCTTCGACGGCGATGATGTCGCCCACGTCCCAGCCCTTGAAGGCCGTGTAGGCATCG
CCCAGCACCGCGCCCTGCAGGAACAGCTGGATGCGGCCGGACTCGTCCTGGATCTGCGCG
AAGCTGGCCTTGCCCATGATGCGCTTGGCCATCAGGCGGCCGGCCATCTTCACCTGGCGG
CCGTTGCCTTCCAGCGCCTCGGCGGTCCAGGCCTCGGCATCGGCGAATTCTTCCTGCAGG
CGGCCGGCGAAGTCCTCGCGACGGAAGTCGTTCGGGTACGCGATGCCCTGCCCACGCAGC
GTTTTGAGTTTCTCGCGGCGCTCGGCGATCAACTTGTTTTCGTCAACGGGGGGGGTATCG
GTAGCTTCGCTCATGGATCTGCGGGAATCGTGTAGTGAGGGGGGATGTTGCACCCGGCAC
AGCCGGTTGCCCAGCATACCAAAACCGCCCTGCCCCGGCCTTGGGCCGGGCCCGCCCAGA
TGGCCGCCAACCTTGGTTGGCGGTCCGTGTGTCGACCAAGGTCGACACCTACCGGATTCC
GGGGAACCGATGCCCCGGTAGTCGCCAACCTTGGTTGGCGCTCGTCCCGGCGTCAACCGT
TCCCAGGGAACGCCTGCCGCAACTCGTCCACCAGCACCCGCTGGTTCTCCGAATAGTCCA
CCGGCACCGACACCAGGTGCACCCCGCCCTCGTTGAAGGCCGCCTCCAGCGTCGGGATGA
ACTGCTCGATGGCGGTCACCTCGTGGCCCTTGCAGCCGTAGGCTTCCGCGTACTTCACGA
AATCCGGGTTGCTGAAGGTCATGCCGTAGTCGGTGAAGCCATCTACCGCCTGCTTCCAGC
GGATCATGCCGTAGGCGCCGTCGTTGAGGATCAGCACCACCAGGTTCAGGCCCAGCCGAC
GCGCGGTCTCCAGCTCCTGGCTGTTCATCATGAACCCGCCATCGCCGCACACCGCCAGCA
CCCGCCGCTGCGGGTACAGGATCGAAGCCATGATCGCCGACGGCAGACCCGCGCCCATGG
TCGCCAACGCATTGTCCAGCAGCAGCGTATTGGCCACCTGGGTGCGGTAATTGCGCGCGA
ACCAGATCTTGTACATGCCGTTGTCCAGCGCCACGATGCCGTCCGGCGGCATCACCTGGC
GCACGTCGTGCACCAGCCGCTGAGGCGTGAATCCAGCCTCCTCGGCTCGGTCAGCCAGGT
GTTCCAGAATGGTCGCGCGCAGCGGCAGCAGCGCGTCAGCGTTCGGCACCGCGCCTTCGA
TACGATCGGCCAACTGGGTCAGCGAACGACCGATGTCACCGATCACTTCCACCTGCGGGA
AGTACACCTGCTCCACGGCCGCCTGCGAGTAGCCGATATGGATCACGGTCGGCCCACCCG
GGCGCATCACGAACGGCGGCTTCTCGGTGACCTCGTGGCCGATGGTCACGATCACGTCGG
CCTGGTCGATCGCCATGTGCACGTAATCGCGCTCGGTCAGCGCCGCGGTGCCCATGTACA
GGCCCGAACCACCGGCCACCGCGCCCTTCCCCATCTGCGTGGTGAAGAACGGAATGCCGG
CGCGCAACACGAACGCCGACAGCGCTTCGCTGGACTGCGGCCGCGACGCCGCCGAGGCGA
TCATCAGCAGGGGGCGCTTGGCGTTGCGGATGATCTCCGCCGCCCGATCCAGCGCCTCCG
GACTGGCAATGGGACGATCCACCGCGTGCGGCGGAATCAGCGCCACGCCCTCGACCTCAT
CGGCCGCGATATCTTCGGGCAGCTCCAGCAGCACCGGGCCCGGGCGCTCTTCCTGGGCGA
CACGGAACGCCTCGCGGACGATGGTCGGGATGGTGCGCGCCGAGACGATCTGACGCGCCA
ACTTGGTCAGCGGCTTCATCGTGCTGACGATGTCGACGATCTGGAAGCGCGCCTGCTTGC
TGGCGACGATGCCCTTCTGCCCGGTGATCATGATGACCGGCCATGCGCCAAGCAGCGCAT
ACGCGGCGCCAGTGGTGAAATTCAGCGCGCCGGGGCCGAGCGTGGCAAGGCACACGCCCG
GCTTGCCGGTCAAGCGGCCATAGGTGGCCGCCATGAACACCGCCGCCTGCTCGTGACGGG
TGATGACCAGCTCGATGCTGGAATGGCGCAGCGACTCGACCACGTCGAGATTTTCTTCGC
CGGGAATGCCGAAAATGCGCTCGACGCCTTCGTTCTCAAGTGCGGCGACAAGCAGATCTG
AACCCTTGGACATTGGAATGCCGTCCTTTTCGCTGGACTGATGGTGGATCGTTGCAGGGA
GGATGGAAGCTGCGCGTCAACGCTTGTCGAACCACACCGTCTGCGCGTTGACGAATTCGC
GGATGCCGAAGTGCGAGAGCTCACGGCCGAAGCCGCTCTTCTTCACGCCGCCGATCGGCA
CGCGCGGATCGGACGCGGAGAAGCCGTTGACGAATACACCGCCGGTCTGCAGCCGGCGCG
CCAGCTGCATGGCACGGGCGCGGTCGCCACTCCACAGGTTGCCGCTGAGGCCGAACTCGC
TCTGGTTGGCCAGTTCCACCGCATGGTCGGCGTCGCGGGCGCGGCTGATCGAGGCCACAG
GCCCGAACGTTTCGGTATCGAAGGCCTGCATGCCCGGCTCAACCCCGGCCAGCACGGTGG
GTGCATAGAACGCACCCGGACGATCCAGCTGGTGCCCGCCGACCAGCAGCTGCGCACCGG
CGTCGACCGAAGCGCGTACCTGCGCGTCGAGCTGCTCCAGCAGATCCTGGCGCGCCATCG
GGCCGATGCGGTTTGCCGGGTCACGGCCGTCGCCAATGGTCAGTGCCTGCACCTTCTGGC
AGAACCGCGCCACGAAACGATCGTAGACCGCGTCTTCAACGATGATGCGCTTGCCGGCGA
TGCAGACCTGCCCGGTGTTCTGGAAGCGCGAGGCCACCGCCGCATCGACGGCCGCATCAA
GATCGGCGTCGGCCAGGACGATGAACGGATCGGAACCGCCCAGTTCCAGCACCACCTTCT
TCAGCGCCTGCCCGGCCTGGGCAGCAATGCTGCGGCCGGCGGCCACACTGCCGGTCAGGG
TCACCGCCGCGATGCGGTCATCGGCGATCGCGCGGCTGGTGCCCTCGCGGCTGATGTTGG
CCGCGATGAAGGTGCCCTCCGGCAAGCCGGCATCGCGCCAGGCGGCGTCGAGCAGCTGCG
CGGTACCGACGATGTTCTCGGCCGGCTTCAGCAGGAAGCCGTTGCCGCCCATCAGGATCG
GCACCGCCGCGCGCATCACCTGCCAGTACGGGAAGTTCCACGGCATGATGCCCAGCACCA
CGCCCAGCGGCAGGTAGGACACGTAAGCCTTGTCGTCGGGCACCTGGGTCGGTTCGTCGC
GCAGGAACTGCGCACCGTTGTCGGCGTACCAGTCGCACAGCACAGCACACTTCTCGATTT
CGGCCAGCGCTTCTGCCTGGACCTTGCCCATTTCGGCGGTAGCCAGCGCGGCCAGCTTTT
CACGGTCACGGCGTAGCACCGCGGCCATCGCACGCAGTACGTCTGCGCGCTGTTCGAGGC
TCTTGACGCTCCAGGCCGCAAAGCCGACCTGGCCGCGATCCAGGATTGTTTCCAGCTCGG
CGTCGGTGGCGAAGGGATGGCTGGCGATCTGCTGGCCGGTGGCCGGATCGCGGGAAATGG
CGGTGGTGGGGGCAGCGGACATGCAGGGCTCCTGTTGTCTCGACAACGGGCGGTGGCCCG
TCTCCTGCACAGGAATGTGGACCCGATTGGCGGAGGCAACAAGGCGTCTGCTTATCCTGT
GACCTGCACTTGCCTGTCTGAATGGGGGCTCCTGGCAGGGCTGCGCCCTGCACCCGCAGA
GGCAACGGCAACAGCCGAAGCAACAGCAACAGCGGGCTATCCGTGGGATGGCGGGGTGGG
TCCAGTTGCGGGAGACGCCGTAAACCCGTCCTTGGGGGCTTGGCCGCGGCATCCATGCCG
CGGACACTCCCGCAACCGGACCCACCCCGCCTTCGACAGATTTCCGCGATCTGTCGGAAC
GGCGTATTGCCCTGGTGGGTGTCGACCTTGGTCGACACAGTAGATCCACGCCATGCGTGG
ATGACTCATTCGATATCTGACAGATGTGTCGACCAAGGTCGACACCTACCAACAGCACAC
GGAATCTGTCGGAGGTGGGGCGGTGTCGGAGTGCGGGGTGTCAGCCGCATGGATGCGGCT
GCCAAGCCTACAAGGACGTACCTGCGGCGTCCCCGCACTCCGACACCGCCCCGCCAAACC
ACGGACAGTCCGCTGTTGCTGTTGCTTCGGCCTTTGCCCTTGCTTGAAAGCCTCTGCGGG
TGCCGGGCGCCGCCCGGCCGACTTCCGCCACTTGCGGTCGCAGCCACTGCCCACTAGCCT
TCGGCCGTCGTTCACCACCCAAGGACCGCCCGTGAAACACCGTCATCTCCTGCTGGCCTC
GGCAATCGCCGCCGCCACGCTGGCCCTGGCCGCCTGCAAGAAGGAAGCTGCCCCAGGCAC
CGATACCGCCAGCAGCAGCGCCCCGGCCGGCGAAACCGCCGACCAGTTCGTGGCCCGCAT
CAATGCCGAATTCAAGGCCGCCTACCCGGAGATGACCTCGGCGCAGTGGCTGTCTTCCAC
CTACATCAACAGTGATTCCGAACGCATCGCGGCCAAGGCCAACGAGCGCTCACTGACCCA
GCTCAACAGCTGGATCGAGCAGGCCGCCAAGTTCGACGGCAAGCCGATGAGCGAGGACAG
CAAGCGTGCGATCCACCTGCTGAAACTGATGTCCTCGATGCCGGCGCCGCGCGATCCGGC
CAAGCTGGCCGAGCTGACCCAGATCGCCACCCGCATGGAAGGCAGCTACGGCGCTGGCAA
GTACTGCACCGACGCCAACGATCCGAACTCCTGCCGCCAGCTGGGCGAGCTGGAACAGGT
ACTGGCGCGCAGCCGCGACTACGACAAGCAGCTTGACGCCTGGCAGGGCTGGCACAGCAC
CACCAAGAGCATGCGCGGCGACTACCAGAAGTTCGTCGGCCTGGTGAACGAAGGCGCCAA
GGGCATGGGCTTCACCGATGCCGGCCAGATGTGGCGCAGCGGCTACGACATGCCGCCGGA
GCAGATCGGCCCGGAAACCGACCGCCTGTGGGAACAGGTCAAGCCGATGTACGAGCAGCT
GCACTGCTACGCGCGCGGCAAGCTGGACAAGACCTATGGCAAGGACAAGGCCGAAGTAGG
CAATGGCCTGATCGCCGCGCACCTGCTGGGCAACATGTGGCAGCAGGACTGGTCGAACCT
GTGGGACCAGCTGGAACCGTACCCGGGCGCCGGCAGCCTGGACATCACCGCGGCGCTGGA
AAAGCAGTACCAGACCAACCTGAGCGCGGCGCTGGCCAAGGCCGGCAAGGATGCCAACGT
GGCCGCGCAATACAAGGCGCAGCGCGAGGCCGAACTGCGTACCGCCAAGCAGATGACCGA
GCGCGCGCAGGACTTCTACGTGTCGCTGGGCATGCCGTCGCTGCCGCAGTCCTACTGGGA
AAAGACCCAGTTCATCAAGCCTGACGACCGCGACGTGGTCTGCCACGCCAGTGCCTGGGA
CATGAACATGGAAGGCGACGTGCGCACCAAGATGTGCATCAAGCCGAACGAAGAGAACTT
CACCACCATCTACCACGAGCTGGGCCACATCTATTACGACCTGGCCTACAACCCGCTGCC
GCCGCTGTTCCAGGGCGGTGCCAACGATGGCTTCCATGAAGCGATCGGCGACACCATCGT
GCTGGCGATGACGCCCAAGTACCTCAGCTCGATCGGCCTGGTCGATGCGCCGACCGAAAG
CCGCGAGGCGGTCATCAACAACCAGATGCGCATGGCGCTGTCAGGCGTGTCGTTCCTGCC
GTTCGGGCTGATGATCGACCGCTGGCGCTGGGGCGTGTTCGATGGCTCGATCACTGCCGA
CAACTACAACAAGGCGTGGTGGGACCTGAAGGCCAAGTACCAGGGCGTGGCGCCGGCCAG
CACCCGTGGCGAAGAGTTCTTCGATCCGGGCGCGAAGTACCACGTGCCGGGCAACACTCC
GTACACCCGCTACTTCCTGGCGCGCATCCTGCAGTTCCAGTTCTACAAGGGCCTGTGCGA
CGCGTCCGGCTACAAGGGCCCGCTGCATGAGTGCACCTTCTACGGCAACAAGGAAGCCGG
CCAGAAGTACTGGGCGATGCTGAGCAAGGGTGCCAGCCAGCCGTGGCAGGCCACGCTGAA
GGAGCTGACCGGTACCGACAAGCTCGATGCCGGCCCGATGATCGAGTACTTCACCCCGGT
CAACGAGTGGCTGAAGCAGCAGAACGAAGGCCAGATGTGCGGCTGGCAGGCCAACGCGGC
TCCGGCGGCGAAATGAGAAAAGGGGCGGGTCCGCGAGGATCCGTCCCTTTCTGGTAGTGC
CGGCCGCTGGCCGGCAACTACGCGATGAAGACCCAACGGGCAGCCGGCCAGCGGCCGGCT
CTACCGCAACAGCAGTCAAAGGCCAGATGTGCGGCTGGCAGGCCAACGCGGCCCCGGCGG
CAAAATGAAAAAGGGGCGGGTCCGAAAGGATCCGCCCCTTTCCGGTAGTGCCGGCCGCTG
GCCGGCAACTGCACGGTGGAAATCCATCTGGCAGCCGGCCAGCGGCCGGCTCTACCGAAA
CAGCAGTCAAAGGCCAGATTTGCGGCTGGCAGGCCAACGCGGCCCCGACGGCGAAATGAA
AAAAGGGGCGGGTCCGAAAGGATCCGCCCCTTTCCGGTAGTGCCGGCCGCTGGCCGGCAA
CTACGCGATGAAGACCCAACGGGCAGCCGGCCAGCGGCCGGCTCTACCGAAACAGCAGTC
AAAAGCCAGATGTGCGGCTGGCAGGCCAACGCGGCCCCGGCGGCAAAATGAAAAAAGGGG
CGGATCCGAAAGGATCCGCCCCTTTCCGGTAGTGCCGGCCGCTGGCCGGCAACTGCACGG
TGGAAATCCGTCTGGCAGCCGGCCAGCGGCCGGCTCTACCGAAACAGCAGTCAAAGGCCA
GATCTGCGGCTGGCAGGCCAACGCGGCCCCGGCGGCGAAATGAAAAAAGGGGCGGATCCG
AAAGGATCCGTCCCTTTTTGGTAGTGCCGGCCGCTGGCCGGCAACTGCACGGTGGAAATC
CGTCTGGCAGCCAGCCAGCGGCCGGCTCTACCGCAACAGCGGTCAGCTGTTCTTCTTCGC
GGCCATCGCTGCGGCCAGCTCGGCCTTGAATTCCTCGAAGGTCTGGCCCTTCTCCCTGGC
TTCGGCCTGTGCGGCATCGCGCAGCGCGTCGGAGTACATCAGGCGCACCGGCGTGCCGTT
GCGCTCGTGCAGTTCACCGGCCTGCATGATCAGCGCCAGCACCTGCGCAGCGCTCTCGCT
GTGGCCCGCGATGCGGCCGTCCATGCCCAGCACCCATTCGCCGTCGCGGCGCACGACACC
GGCCAGCAGGGTGCGCTGTGCATCGCGCAGTTCCGCATGCGGCTCCACCGGCGAGGCCTG
CGCGGCGGCCTTGTTGGCGGCCTGCTTTTCCTGGCGACGGCGCTGGTCGCGGCGGGTCTT
GGAGCTGGTGGACATGGTGCGGTACCGCTGCGAAGGGGGGCGCAAGGATAGCGCACCCCG
CCCGCAGCACCGCTTCACACCCCTCAGTCCAGCACTTTGCCGTGTCGCCAGTAGCCCATG
AAGGTGATCGCGCGGCGGTCCAGCCCGCAGTCGCGCACCAGATGGCGACGGATCGCCATC
ACGGCCCCCGCCTCGCCCGCCACCCAGGCGTACAGCGGCCCGGCCACTCGGGTATCGGCC
TGCTCCCAGAGGATCTGCGTATCGACGTCGATCTCCTCCAGCGCATCGCCGGCAGTCACG
CCCGAGGTCGCTGCCAACCGCGCCTGGACCGCCTGCAGCAACCGCTGTCCGTAGGCGGCT
TGCCCGCGCGGCAGCCAGACCAGCTCGGCGCTGGAGGGCGCCTTCAGGTGCACCGCATCA
CCGGCCTGCGCCACCTCCAGCAGCGCCAGCGTGCGCGGTGGGTCGACCATGGCCGCCAGT
TCCTCGAGGATGCCGGCCACCGCAGGCAACGCGGTTTCATCGGCCACCAGCAGCACCTGG
CCGACACCGGCCGGTGGCTTCCACTCCCAGCCCTCGCTGCTCTCGGCACAGTCGGCGTCC
GGGGCCAGCAGCACCACACGGTCGCCTGGGCGGGCGTGCATGGCCCAGCGCGAGGCGGGG
CCGGTTTCGCCATGGATGACGAAATCGACGTCGACCTCGCCCTGCTCGGCGCGCAACTGG
CGGATGGTGTAGGTACGCATCGGCGGGCGCTTGTCGTCCGGCAGGGCCCGGTAGCGTGGG
TACCAGTCTTCACCGCTGGGGACCTGCGGCACCTTCTGGCCGGGCAAGGGGAAGAACACC
TTGATGCGCTGGTCAGGGCCTTCGGTCTTCATCCGCGCCACGTCGGCACCGGTGAACACC
ATGCGGTCCAGGGAAGGGGAAAGAACGCGGCGCTCCTTCAGCGCCACCTCGAACAGGCGG
TAGGTCTGCTGCGCAGCCATGGGGAACCTCATGCAACGACATCGGATTGGCTGGCTGTCG
TGCATCCACGCACCGGCTGGCTGGAGTGCCCAGCCTAGTCCGGTCGTTCCTCTTCGCAAG
CGTTGCGGGCAAAGCGGCCGGCCCTACCCCTGCGCGCTGCTCAATGGCCCGTGCAGGCCG
CCTGTGCCGCGCGTTCACGCTGGTGTTCCCAGTACCAGAACACGAAGCCGGCGGCGAAGA
ACGCGGCCTGCCCCAGCGCCAGGTGCAGCGGGCTGGCGCTGAGCAGCGGCGACACCACGC
CGGCCACCACCGTGCTGATCATCAGTTGCACGAAGGCCTGCAGCGACGAGGCCAGGCCGC
GCTGGTGCGGGTACATGTCCAGCACCGCCAGCGCCAGGATCGGGAAGATCAGCGCCATGC
CCATGCCACCCAGGAAGATCGGCAGCACCGCCCACGGTAGCACGAACTGCGGCGACAGCG
CCACGTAGCCGACATTCAGCAGCACCGACAGCGCACACAGGCCGAAACCAATGGACACCT
GGCGGGTGGGCGTGGTGTGCCCGGCCATGCGCCCGGACAGGAACGAGCCGGTGGTCATGC
CGCCGATGGTGGGGATGAACAGCCAGGCAAAACCACCCTCGCCCAGATGCAGGTGCTGCA
TCACGAACACCGGCGCCGAGGAGATGTACAGGAAAATGCCGCCGAAACCGATGCTGCCGG
CCAGCGCCAGGCGCAGGAACCGCGGGTTGAAACCGATGCGCACGTAATCACGCAGCAGCA
CGCGCGGCGACAACGGCACCCGTGCCTCCACCGGATGGGTTTCCGGCAGGTAGCGTGCGG
TGGCCGCCAGCAGGAGCAGCGCAAACATCACCAGGAACCAGAAAATCAGTGGCCAGCCGG
CGCCACTGAGCAGGATCCAGCCGCCAATGATCGGTGCGATGGCCGGAGCGATGCCGAACA
GCATCGATACCTGGCTCATCAGGCGCTGCGCGTCGTGTCCGTGGTACAGGTCGCGGATCA
CCGCGCGGCCGACGATCATGCCGACGCCCGCTGACAGGCCCTGCAGCGCGCGGAACGCCA
GCAGCGTGGTCAGGTCGGTGGACAGCGCGCAGCCGACCGAAGCGCCGACGAACACCACCA
GGCCACCGAGGATCACCCGCTTGCGGCCCCAGGCATCGGACAGCGGGCCGTGCGCCAGGC
TCATCAGACCGTAGAACAGCAGGTACACACTGATGGTCTGCTGCACCGCCACTTCGTCCA
CCGCCAGGCGCTGGGCCAGCTGCGGGAACGCCGGGAAGATGGTGTCGATCGAGAACGGAC
CGAACATGGCCAGGCCGGCGAGCAGCAGGGCCATGCGGCGGGTGGAGGGAGCAACAGCGG
CGGTCATGGGAAAGGCGTCCGGCAGGGCCATGCGCGGCACGCACGGCGGGCACCGGTCCC
CTGCAGCAGGGACGGCGCCAGATGAATTCGGGTATCCGTCCATCATAGGTGGGGATTGCG
CCTGATGCCATGCAGCAGTGCACAAAACGCACGGACAGGCCATCGGCCATTCAGGCGCGG
CCTCCAGGACCGAAGGCGGCCGCCGCGCCCGCAACGGGCTATAATCGGCGGGCAACACGG
TGGGAGAAGCGGAACACCGCTGCCGAAGGCGCAACGCCCGTAATCGCTCAGGCCCGATAC
CACCCGTAACACAACTCTGGAGAGACCGGTTCGATCCGGCGCCGAAGGGGCACGAAGCTG
CGGTCCGCCGCGCTTTTAAACTCTCAGGCAAAAGGACAGAGGGGCGCCCCGCAGACCGCC
GACCGGCGGCTTGTGCCCGTGCGTGTGCCCTTTCCTGACGGATCCTTCGCCATGTCCCAG
AACACCCCTTCCCTGCGTGAGCTCGAGCACCACAACGCGTTCGTCGAGCGCCACATCGGC
CCCAACGACGCCGAGATCGCGCAGATGCTCGACGTCGTCGGCCACGCGTCGCTGGATGCG
ATGACCGATGCCATCGTGCCGGCCAAGATCAAGTCGCCGGCACCGCTGGCACTGCCGGAG
TCGATGACCGAAGTGCAGGCACTGGCGAAGATCCGTGCGATCGCCGACAAGAACACCGTG
CTGCGCAGCTTCATCGGCCAGGGTTACTACGGTACCCACACGCCGAACGTGATCCTGCGC
AACATCCTGGAAAACCCGGCGTGGTACACCGCCTACACCCCGTACCAGGCGGAAATCTCG
CAGGGCCGCATGGAAGCGCTGATCAACTTCCAGACCCTGTGCGCCGACCTGACCGGCATG
GAAATCGCCAACGCCTCGCTGCTGGACGAAGCCACCGCCGCCGCCGAAGCGATGACCCTG
GCCAAGCGTTCGGCCAAGTCGAAGTCGGACACCTTCTTCGTGCACGACGCCGTGCACCCG
CAGACCCTGGAACTGCTGCGTACCCGCGCCGAGCCCATGGGCATCGTGCTGCGCGTCGGC
ACCCCGGCCGAAGCGCTGGAAGCAGAAGCCTTCGGCCTGCTGCTGCAGTACCCGGATACC
TTCGGCCAGGTCGGCGACTACAAGGCGCTGGTCGATGCCGTGCACGCGCGCGGCGGCCTG
GTGGCCGTGGCCACCGACCTGCTGGCCCTGACCCTGCTGGCTGCCCCGGGCGAATGGGGC
GCGGACATCGTGGTCGGCAACAGCCAGCGTTTCGGCGTGCCGTTCGGCTTCGGTGGCCCG
CACGCCGCCTTCATGGCCTGCCGTGACGCCTACAAGCGCTCGATGCCGGGCCGCCTGATC
GGCGTTTCGATCGATGCCCAGGGCAACCCGGCCTACCGCTTGACCCTGCAGACCCGCGAA
CAGCACATCCGCCGCGAGAAGGCCACCTCCAACATCTGTACCGCGCAGGTGCTGCTGGCG
GTGATGGCCTCGATGTACGCCGTTTACCACGGCCCGGAAGGCCTGACCCGCATTGCCCGC
CGCACGCACCGCCTGGCCTCGATCCTGGCCGCAGCGCTGCGCAATGCCGGCGTGCAGGTC
GGTGGCGACTTCTTCGACACCCTGCACGTCACCGGCGTGCATGCCGATGAAATCCATGCC
AAGGCACGCGCCGCCGGTTACAACCTGCGCGCGATCGACAGCGACTCGGTCGGCATCAGT
CTGGACGAGACCACCACCCGCGCCGACATCGTCGCCGTGGCTGCGGTGTTCGGTGCCTCG
CTGGACGTCGACGCGCTGGATGCCAGCACCGCCGACGCGCTGCCGGCCGGCCTGCTGCGC
CAGTCCGCGTTCCTGACCCACCCGGTGTTCAACACCCACCACAGCGAGCACGAGCTACTG
CGCTACCTGCGTTCGCTGGCCGACAAGGACCTGGCGATGGACCGCACGATGATCCCGCTG
GGTTCGTGCACCATGAAGCTCAACGCCACCGCCGAGATGATCCCGGTGACCTGGCCGGAG
TTCTCGCAGATCCACCCGCTGGTGCCGGCCGACCAGGCGCTGGGCTACAAGGAACTGATC
GACACGCTGGAAGCGATGCTGGTCGAATGCACCGGCTACGACGCGGTCAGCCTGCAGCCG
AACTCCGGCGCACAGGGCGAGTACGCCGGCCTGCTGGCGATCCGCGCCTACCACCGCTCG
CGCGGCGAAGGCCACCGCGACATCTGCCTGATCCCGGATTCGGCGCACGGCACCAACCCG
GCCTCGGCGCAGATGTGCGGCATGAAGGTGGTGGTCACCAAGACCGATGCCAACGGCAAT
GTCGATGTTGAAGACATCCGCCTCAACGCCGAGAAGTACAGCGACCGCCTGGCCGCGATC
ATGATGACCTACCCGTCCACGCACGGCGTGTTCGAGGAAGAGGTGGTCGAGATCTGCGAG
ATCATCCACCAGCACGGCGGCCAGGTGTACACCGACGGCGCCAACATGAACGCCCTGGTC
GGCGTGGCCAAGCCCGGCAAGTGGGGTTCGGACGTTTCGCACCTGAACCTGCACAAGACC
TTCTGCATCCCGCACGGCGGCGGCGGCCCGGGCGTCGGCCCGTGCGCGGTCAAGGAACAC
CTGGCCCCGTTCCTGCCGGGCAAGCTGGGTGACAACGGCCCGGTCGGCATGGTCAGCGCC
GCCAGCTTCGGCAGCGCCTCGATCCTGCCGATCAGCTGGATGTACATCGCGATGATGGGC
CGCGAAGGCCTGCGCAAGGCCACCCAGGTCGCGCAGCTCAACGCCAACTACATCGCCAAG
CGCCTGGCCCCGCACTTCAAGACCCTGTACACCGGCCGCAACGGCCTGGTAGCACACGAG
TGCATCCTCGACGTACGCCCGCTGGAGAAGACCAGCGGCATCGGCGCCGAGGACGTCGCC
AAGCGCCTGATCGACTTCGGCTTCCACGCCCCGACCCTGAGCTTCCCGGTGGCCGGCACG
CTGATGGTCGAACCGACCGAGAGCGAATCGCTGCACGAGCTGGACCGCTTCATCGACGCG
ATGATCCAGATCCGCGAGGAGATCACCGCGATCGAAGACGGCCGCCTGGACCGCGAGGAC
AACCCGCTGAAGAACGCGCCGCACACCGCCACCGCGGTGACCGCCAGCGAGTGGACCCAC
GCCTACCCGCGCGAACTGGCTGCCTTCCCGCTGGCCAGCCTGAAGCAGAGCAAGTACTGG
CCGCCGGTGGCGCGCGTCGACAACGTGTACGGCGACAAGAACGTGATGTGCGCCTGCATC
CCGGTCGATGCCTACAAGGATGATGAAGTCGAGGCTTGATTCCTCGCGGCATCGGTAAAG
AGAACGGCCCGCGCAAGCGGGCCGTTTTCATGAGGGCGGGTGGACCAGGGTCCACACCCA
CGGTAATCCCGATCACGGGTCCGGCATCTGCCCCAGGCTCAACTGCCACGACACGCCGAA
GCGATCCTGCACCCAGCCGTAGCGGTTGCTGAAGTCATAGTCGCCCACCGGCATCAGCCA
GTGGCCGCCCTCGCCCAGCACGCGCGCGGCGCGCTCGAACTGCTCGGCGCCGGAGCACTC
GACGAACAGCGAGATCGACGGGCTGAAGGTGAAATCGTGCACGTCCAGGCTGTCAAAGCA
CAGGTAGTGGGTGCCACCGAGCAGGAAGATGGCCTGTCGGACCTGCCCGGGCACGCCGGC
ACCGGCGCCGTCCGGATGGCGCTGCATTGCCAGCAGGCGGAAATCGGCGAAGGCCTCGGC
GTACAGGGCCAGGGCGGCCTCGGCCTGGCCGGTAAACATCAGGAAGGGGCGACTGCGCAG
CATGCGGTACTCCCGGTCGACGGGCCGATGACGGCCCACACGATCAGGATGGCACGGCAG
ATGTGCAGCCCCCGTGGTAGTGCCGGCCGCTGGCCGGCAGCTTCAGTCACGCCTCGCGCA
TGCGCCGTGCGATGGCGCTGCCGGCGGCGATCGTGGCGGTCAGCGCCACCATCGACAGGA
ACTGCAGGCGGGTGTGCGACTCGCTCAGCAGCAGGCCGAAGATCAGCGCCAGGATCGCCA
GCGCGCAGCAGGTCAGCCACGGGAAGCCCGCCATGCGGAACGGCAGCCGGGTACCCAGGC
GATCTGCGCGGCGGCGCAACACCAGTTGCGAGACCAGCGACAGCGTCCACACCAGCAGGC
AGGTGGAACCGACGATGTTCAGCAGCACCGGCAGCACCCGGTCCGGGAACAGCAGTTCCA
TCACCGTGGCGGCGAAACCGAACAGCACGCTGGCCAGCACGGCAATCACCGGCACCTGGC
GCGGATCGGTCCAGCCCAGCACGGCCGGGGCTTCGCGGCGCTGCGCCAGTGAATACATCA
TGCGCGAGGCGCCGTAGAGGTTGGCATTGAGTGCCGACAGCAGCGCGATCACCGCGATCA
GGGTGATGGCGGTGCCGGCGCCCGGAATACGGGCAATGTCCAGCACGGCGGCGAACGGCG
ACTTCAACGCTTCGCTGGTCCACGGCACGACGGCGATGATCACGCTCAGCGAGCCGATGT
AGAACACCAGGATGCGCCACGCCACGGTGCGGATGGCACGGGCGATGCTGCGCTCCGGAT
CTTCGGTCTCCGCCGCCGCAACGGCGACGATCTCGGTGCCACCGAAGGCAAAAACGACAA
CCAGCAGCGCAGCGCCAATACCGGCCAGGCCCTTCGGTGCGAAGCCACCATGCTCGGTGA
AGTTGCTCAGGCCCGGCGAGGTCACCTGCGGCAGCCAGCCCATCAGCAGCGCCACGCCGA
TGGCGATGAAGGCCAGGATCGCCGCCACCTTGAGGATGGCGAACCAGAATTCGAACTCGC
CGAAGTTCTTCACCCCGAGCAGGTTGATCGCGGTGAAGAACAGCATGAAGGCCAGCGCCG
CCATCGGTACAGGTACTGCTGGCCAGACGGTGGCCAGCAGCCCGGCCGCTCCCACCGCCT
CGGCGGCGATCACGATCACCAGCTGCACCCACCACAACCAGCCGACGGTGGCACCGGCGG
TGGCGCCCATGGCATCGGCGGCATAGACCGAGAACGCGCCGCTGGTCGGTTTGGCCGCCG
CCATTTCGCCCAGAGCGTTCATCACGATGATCACCAGCGCGCCGGCGACCAGATACGACA
CCAGGACCGCCGGACCGGCCGCCTGCACACCCACGCCCGAGCCGAGGAACAGGCCGGCAC
CGATGGCGCTGCCCAGGCCCATCATGATCAGCTGGCGGGGCTTGAGCGAATGTCCGAGGC
GGGACGGCGAAGCGGTCGGAATCGAGTTGGGCATCGGCAGGGCTGGCGGCGGGCTACAGG
GGCGACACCTTACCCTGTCCCATGCCCGCGGGGATAGGCACAGCGCAGCAGGCGGCTCAG
GCCAGTGCCGGCTCTCCGACACTGCCACCAATACGGGCGCGGTAGGCACGCGGCGAGAAA
CCGGTTTCAGCCTTGAACTTGCGGGTAAAGGCGCTCTGGTCGCTGAAACCGCAGGCCTGG
CCGATGCTGGCGATGCTCTCGTCACCGTGCAGCAGGTGCATGGCCATCTGGATCCGCAGC
CGGGTCAGCACCTGCTGCGGGGTCATCTGGAACACCTTGCGGAAGCTGCGCTCCAGCTTG
GACAGCGAAAAGCCGGTGATGTCCAGCAGGGTCTGCATGCGCACGTTCTCGGCGTAGTGC
GCGTTGAGGTGGGCCAGCGCCAGCCGCAGCTGCTCGTACTGGGTACCCAGACTGTCCTTC
TGGCCAAGGTCGCGGGAAATGCCGATCAGGCCCTCGATGGCCCCATCGACCACCAGCGGA
CGCTTGCAGGTCAGGCACCAGCCCGGTTCGCGGTTGGCGAACAGGTGCAGCTCCATCAGG
TTCTCGATCACCTCACCGGCCAGCACGCGGGCGTCCTGGTCCACGTAGTCGGCGCTCAGC
CCGGTCGGGTAGATCTCCGCCGCGGTACGCCCGATCACGTCCTTGCGGGCGCGCAGGCCC
AGCCGCCGCAGCATGGTCTGGTTGACGTGGGTGTAACGCCCCTGAAGGTCCTTGATGAAG
AACAGAACATCCGGGATGGCGTCGAACAGGGCTTCGATGTCGGCGGGCTCGACTCGCATG
GAGCAAGCATACCCGAGCCTGCTTTTGCCTGTACGTTCACCTTTGCCGGACCTCGGTTTA
ACGGGCCCGGTTCCAGTGTCGTGGTTCTCTTTGAGCATCCGGAGCCAACGTCAATGGCCG
CCAGCAAGCCGACCGGCAAGCGCGCAACCACCCACGCCGAGAACCACCACCGCGGCAGCG
GCGATGAACTGCACCAGCAGGCCGGGGGCAGTCATCCGGCGATGACCACCGATCAGGGCA
TCCCGGTGGCAGACAACCAGAACTCCCTGCGGCAGGGACCTCGGGGGCCTACGCTGCTGG
AGGACTTCATCCTGCGCGAGAAGATCACCCACTTCGACCATGAGCGCATTCCCGAGCGCA
TCGTGCACGCCCGCGGCAGCGCTGCGCATGGCTACTTCGAGTTGACCCGATCACTGAAGG
CGCATACCCGCGCGCGCATCCTGACCGAGGTTGGCGTGAAAACACCCGTGTTCACCCGCT
TCTCGACCGTGGCCGGTGGCGCAGGTTCAGTGGACACCCCGCGCGACGTGCGCGGCTTCG
CGGTGAAGTTCTATACCAGGGAAGGCAACTGGGATCTGGTCGGCAACAACATCCCGGTGT
TCTTCATCCAGGACGCCATGAAATTCCCGGACCTGGTGCACGCGGTGAAGATGGAACCGG
ACCGTGCCTTCCCGCAGGCCGCGTCGGCCCATGACACGTTCTGGGACTTCATTTCGCTGA
TGCCCGAATCGATGCACATGATCATGTGGGCGATGAGCGACCGCGCCATACCGCGTTCGC
TGCGGATGATCGAAGGCTTCGGTGTGCACAGCTTCCGCCTGCTGAACGAGGCCGGCGAGT
CAACGTTCGTCAAGTTCCACTGGCGGCCCAAGCTGGGTATCCAGTCCACGGTCTGGGACG
AAGCGCTGAAGCTGCAATCGGCCGACAATGACTTCCATCGCCGCGACCTGTTCGAGGCCA
TCCAGCGCGGCGACTTCCCGGAATGGGAACTGGCGGTGCAGTTGTTCACCGAAGAAGACG
CCGACGCATTCCCGTTCGATCATCTGGACCCGACCAAGATCATTCCCGAATCGCTGGTGC
CGTTGCAGGTCATCGGGCGCATGGTGCTGGACCGCTGGCCGGACAACTTCTTCGCCGAGA
CCGAGCAGGTGGCTTTCTGCCCGGCCAACGTGCCACCGGGCATCGACTTCAGCAACGACC
CGCTGCTGCAGGGGCGCCTGTTCTCCTACCTGGACACCCAGCTGCTGCGCCTGGGCGGCC
CGAACTTCCACCAGATCCCGGTGAATGCGCCCAAGTGCCCGTTTGCCAATCATCAGCGCG
ACGGCCACATGCAGATGCAGGTTCCCAAGGGCCGGGTGGCCTACGATCCCAGTTCGCTGC
AGGAGGACACCCCGCGCGAGACGCCTGCCGGATTCCGCAGCCATGCCAGCGCCGACGATG
GCCGCAAGGGTCGCACCCGCGCGGAGAGTTTCGCCGACCACTACAGCCAGGCCCGCATGT
TCTTCCGCAGCCTCGAAAAGCCGGAGCAGGCGCACCTGGCATCGGCGCTGGTGTTCGAGT
TGTCCAAGGTGGAAACGCTGAAGGTGCGGGTACGCACCGTCAGTCACCTGCGCAACATCG
ATGACTCACTGGCGCAGCGCGTGGCCGATGGTCTGGCGTTGCCTGCACTGCCCGACCCGG
CGCCGACCGCTACTCCAGTGCGGGACATGCCCCCCGCCCCCGAAGTACGGGTGATCGGTC
GCAACAAACCCACCCTGCAAGGGCGCTGCATCGGCATCCTGTTCGATGAGGGTTCTGATG
CCCGGATCATTGCCAGCCTGAGCAAGGCAGCCAGGAAAGCAGGTGCGGATGTGAAGCTGG
TCGCCCCCAGAGTGGGTGGCGCCACGCTCAGCGATGGCGCGCTGCAGGCGGCGGATGGGC
AACTGGCGGGCACCCCGTCGGCCGTGTTCGATGCAGTAGCCCTGGTGCTCAGCCCGGAAG
CGGCGAAGGCCTTGTCGAAAGAAAGTGCAGCCATCGAATTCGTCAGCCAGGCGTGGGCGC
ACCTGAAGGCCATCGCCAGCGACGCGGGCGGCCAGGCGCTGCTGAAGGCGGCAAGGGTCG
GCAACGACGCCGGCATCGTCGAAGCGGAAGACGCCAAGGCATTCCTGGCGGCGGCCGCCA
CCCGCCAGTGGGCGCGCGAACCCAAGCTGCGCCTGCTGGCCTGACTACAACAACAGGAGA
ACTGTCATGCCCCGTGGTGACAAATCCGCATACTCCGATAAACAGAAGCGCCAGGCCGAG
CACATCGAGGAAAGCGAGCGCGAGCGCGGTGCCAGCGAAGGCACGGCCGAGCGCATTGCC
TGGGCGACCGTGAACAAGCAGGATGGTGGTGGCAAGCGTAGCGGCAGCGCGCGCAAGGGT
ACGAAGAAGGCGACCAGCAAGAAGGCTGCCAAGAAGGCGCCTGCCAGGAAGTCGGGCACA
AAGAAGGCCACGACCAAGGCGACGGCGGCGAAGAAGGCACCTGCGAAGAAGACGACAGCC
AGGAAGGCGGCAAAGAAGGCACCGGCTCGCAAGACAGCCACAAAGAAAACCGCAAAGAAG
ACAGCGGCCAAGAAGGCCGGTACAGCCGCCTCGCGCAGTGCTGCAGCGAAGAAGGCGGCG
AAGACACGTGCGGCGAAGAAGACTGTGCGCAAGGTGGCGGCGAAGAAGGCCGCGCGTACC
CGCGCGCGCGGCTGAGTCCTTCGATCAGGGCGACAGCGTCCTCATCCACGCGGCAACTTC
GGCTGCGGCTGCGTCAGCGCGTGCCTGCAGCAGCAGATGCGGCCCTTCCAGCGAAACATG
CCGGGCATCCGGCAAAAGGGCCTGCAGTTCTGCCACGCTGGGCGGCCACAGCAGGCGGTC
ATGGCACGCGTGCAGGCACAGCGTCGGCACGTCGATTGCCGGCAGCAATGCGCGTACGTC
GACGCGCAGGGTCGCTGCGGCGCGTCGCCGCAGTGTGGCCGCCGGAATCCGGGCCAGCGC
ATCGCGCAGCATCGACAGGTGCTCGCGGGTGCGCCACCGCCCCAGCAGCAGGCCCGCCAG
CAACGCCACGGGAGGCAGAGGCCAGGTCGGCGTCAGCAGGGCTGCGCTGGCTGCCGGCAA
TGGCACCGGCCGACGCGCAAAGGTCGCGGCAAGCACCAGTCCGCGCAGCCCGGCGGGCTG
TCGCGTGGTCAGTTCAACCGCCAACGGGCCCGAGAAGGACTCGGCAAGCAGGATGAAGGG
ATGGCCGGGCAGCTGCGACCACAGCCGTTGGGCCAGCGTGGCGTGATCCTGCCCTCCCTG
CGCAGGCAGCGTAATCGCCTGCGTCGTCAGCCCATGAGCCTGGAGTGCTGACAGAAACGG
GATCGACAGCCTGCCGGAGCCATCCAGCCCGGGCAGCATTAGCACGTGCTGCGGCGTGGG
TGATGCCGAATCACAGCCCGGCTTTTCCTCGCTCCCGATTCCCATGTCACCTCCTTTGCT
GGCAAGCATCGCCCACATCGGCAGGCAGCGGCACCTCTGCTCCGGCTCTCCTGCTGCTTT
GCCGGTCAAGGTTGAGCGATACTGCCCGCTCTGCCGCGGGACGCGGTTGCCAAGGAGAGC
CTCTGATGCGATGGACCTACGCGCTGGCCATGATGGCCATGATGCTGCCACTGAACAGCT
CCGCCAGCGATGGCTGGATAAGCGGGGACGGCAAGGCAATGCCGGAGACCGATGCCATGA
AATCCAGCAGTGGCTTTGCGGCATCGCTGCTGGTCACCTCCGATGCCGACTGGCAGGCCA
AGTGGGAGACCCCGCCAGAGTCCACTCCCGGTTTTACCCAGGCCGACGAAGTCCACCCGG
GCGGTGAATTGTTCCTGCTGACATTCCTGTCCAACCCGCAACTGGATGAGAACCGCGTAC
CCAAGGTGCACTGCGATCTGCGCATGCTGCGCCCGGACGGCACTACCAGCATCGACGAAC
GCGATGTTCCCTGTTTCACCGCTGCCCTGCCCGGCCCGCCAACCCTGTTGTACATGACCA
ACCTGCACCTGAAGTTCGTGGCCGAGGCCAGTGATCCGAAAGGCACGTGGACTGCGCAGG
TGGTGGTCAGGGATCTGCTGCGGAATGTGAGCCTGCCTCTGCAGGCTCACTTCGACGTCC
GTTGAACGGAGGCATGCGGATGAAGATGCGGCGATTACTGAGCTGGACCGGTCTTGCGCT
TTGCGTGGTCTACCTGCTGTTGACCGCATGGCTGGTTCACGGCGCGCAGTCGGATGCGGA
CCCGAAGGGGGCCTATATCCTGATGTCGCTCCCCATCACCCTGCAGTCTGCTGCACTCGA
TGCCATCGGCGCAGGCAGCCTGCTGTACGGCAAACCCTGGTCGACCGCGTATGCAGTACT
GGTTCCGCCAACACTGCTGTTGCTGTACGCAGCCGGCTGGCTGATCGAACGCGCCGCGCG
CGGCCGCTAGCCAGCGGCACCGACCGGTTGCGTGCATGCGGTGCCCTGCATGCGGGGCAT
CGCATGCAGGGCGTCATCCAACATCCAGTCGCAGGTTGCTTACGCCGCCTGCGCAGGCAC
GATGGGCATGCGCGCGCCCTGCTCCACCTTGAACACCGCCACCGACGTGGTCAGCGCATG
CGCCTGTTCTTCCAGCGCGCGGCTGGCGGCAGTGGCTTCTTCCACCAGCGCAGCGTTCTG
CTGGGTCACCTGGTCCATCTGCACCACCACCTGGTTGACCTGCTCGATACCGGCGGCCTG
TTCCTTGCTGGCCGCTGCGATGTCGCTCATCAGCTGCGTGGTGCGCGAGCTGGCCTGGGC
CACGCGGGCGATCGCGGCTTCCGATTCAACGGTCACCGCCAGGCCGCTCTTCACCTTGGC
AGCGGCGTCTTCGATCAGTTCCTTGATCTCCTTGGCGGCGACACCGGCACGCTGTGCGAG
CGTGCGTACCTCGCTGGCGACCACGGCAAAACCACGGCCCTGCTCACCTGCACGCGCGGC
TTCAACCGCAGCATTCAGCGCCAGGATGTTGGTCTGGAACGCGATGCCGTCGATCACGGT
GGAGATTTCCGAGATGCGTGCCGAGGACTGATCGATCTCACCCATCACCGACGCCATCTG
CGCCATCGCCTGCTCGGTTTCGCGTACGGCGGCACCGGCGGCATGCGCTTCACTGTCGGC
CTGACGAGCGAGCTCGGCATTCTGGCGCACAGTCGAGGTCAGTTCCTCCATCGATGCGGC
GGCTTCTTCCAGGTTGGCGGCCTGCTGCTCGGTGCGGCGCGACAGGTCGTTGTTGCCGGC
AGCCAGTTCCTGCGCCGCGTTGTTGATGCTGTCGGCGGCCACCTGGATGCCACGCACGAT
GCCGGTCAGCTGCGCGGTGGTGGTGTTGGCGTCGTCACGCATGCGGGCGAATACACCGTC
GTACTCGCCGTCCATGCGTGCAGTCAGGTCGCCGTGCGAGATCGCACGCAGCACATCGGA
GACATCAGCGATGCTGGCCTGCGAACTGGCCATCATGCCGTTGAGGTGCTCGACCATCGC
CTTGAACTGGAACTGGAACGCAGCGGCGTCGCCACGCATGCTGAAATCACCGGCGCGCGC
GGCCCGGGCCAGTGCATCGATCTGCGCGTTGATCGCCATCAGGCTCTGCTTCACTGCGGC
CAGAGTGCGGGTCAGCGTACCCTTCTCGCCCGGGTAGTCCGGCAGGTCGCGGCTGAGGTC
ACCGATGGCGTAACGCTGCATCACTTCAGCCATCAGCAGCTCCACCTGCACGTGCGATTC
GACCAGGCTGTTGGTGGCCTGCACCATGCGGCCGAAATCGCCGGGGAAGGCGCTGGCGTC
CATGCGGTAGCGGATCGCACCCGCCTCGTGCTGTTCGGCCATCTGCAGCTGTGCGCCGAT
CGCCGCCTGCACGCTCTGCCGCACGCTGGCCATGGCTTCACCCAGCTGGGTCAGTTCATC
GCGGCCGCCAAGGCGGAACTCCTGGTCCAGCTGGCCCCTGGACAGGCGTTCGGCCACGTT
CACCGCGCGGGCCAACGGGCCGGTCAGGCTGCGCCCGATCATCACCGAGGCACCGATGCC
CACCAGCAGCGCGACGCCGCCCAGCACCAGCAGCTGCAGCAGGCTGCGCTCGCCCAGGCG
GATCGCCTCGGCGGCCGCCTCACGGCTTTCCTTCTCTTCGAAGTCCACGCCATCGGACAG
CGCCTTGTTCCAGCCGTTGGCGGCTTCCTGCACCGGGCCCAGGGTCAGCGCCACGGCGCC
CGGGTAGTCGCCCTGCTCCATGAGTTCGCTGGTCTGCTTGTTGAGCGGACGCGCGATGGC
ACGCTTGGCGGCGATGGTTTCGGCAATGGCCTTGCCCTCGGCGTCGCTGGGCAGCGCCTG
GTAGGCCGTCCAACTGGCCTCATAGCGCTTGACCAGATCGGCGATGCGCTGCTCATCATG
GCCACGGTCATCGCCCTGGCGGATCAGCATCTCGCGGCGAACGACCATCATCTGGTTGTT
GGCATCGAGCATCTGCGACAACAGGCGCACCTTGGCCACGCTGACATCGACCACCTGCTG
CATCGCGCGCTTCTGCACGACACTGGCGGTGGCGCCGGTGGCCACCACGGCCGCAACCAA
CAGCAGCAACAGGCCAAAGCCCAGCCCAAGACGCCAGGCAACCCTGACATTCCTCAAGTA
GTTCATCGGTACATCCAAAACGGGGGGATGTGGCGTTATCGGCGGCCCGCCAGGCAATCT
TGATCGCCAACCGCCAACGGCGTGGGGCACCATTCACCTTGGTGAGCCCTTGGCCGGCGG
CACCCGCGCGGGGACGGTGGCGCAACGACCCGACTGCTCATGCAGACGTCAGATCTCTTT
CACGGCGGCTCGGCGCGGCCTGCAGGCAAGGTGGTGGCGTCATCTGCTGGAGTTCCCAAT
GCCATTACCCGTGTACCGATCCACCCTGCTCGCTCTCTCGCTGCTGGCATCGCCGGCGTT
CGCGCAGGCACCGCCGCCTGGACTGCCCGCCCCCATCGCCGAGAAGGCCGGACCGGACAC
CGCAGCACGTTCCGCCCTGCATGCCCAGGTGCTGCTGGATCGCGCGAATTTCTCGCCCGG
CCAGATCGACGGTGAAGTGGGCAGCAACCAGCGGCGCGCGGTGTCGGGTTTCCAGGCAGC
GCACGGCCTGACCGTCACCGGTGAACTGGACGACGCGACCTGGCAGGCCCTGCAGGCTGA
TACGGTCACCCCCCTGGCCAGCTACACGCTGACCAGCGAGGATGTCGCCGGGCCGTTCCA
GGCGGTGCCGAAGGGCCCCGCCGCACAGGCCAAACTGAAATCGCTGGGCTTCAACAACGT
CGAAGAGTCGCTGGGCGAACGCTTCCACGCATCCCCTGAGCTGTTGAAGCTGCTCAATCC
GGGCGTGGATCTGAGCAAGGCGGGCAACCGCATCCAGGTGCCCAATATCGCACCATCGCC
GCTACCGAAGGCGGCCAAGGTGGTCGTCGACAAGTCCGATTCCAGCCTGCAGCTGCTGGA
TGCGCAAGGCAAGGTGATCGCTCAGGTGCCGGTTTCCTCCGGCAGCCAGCATGATCCGCT
GCCGATCGGCGAATGGAAGATCCTAGGCGTGTATCGCGACCCGCCGTTCCACTACAACCC
CAAGCTGTTCTGGGATGCGCGCAAGGGCGAAAAGAAGGCGACACTGCCGCCGGGCCCGAA
CAATCCGGTCGGCCGGGTCTGGATCGACCTGTCCAAGCCACACTACGGCCTGCATGGCAC
GCCCGAGCCCGGCCATGTCGGCAAGACCGAGTCACATGGTTGCGTGCGCATGACCAACTG
GGATGCGCTGCGCGTGGCCGATGCGGTGGATACCTCCGTCCCTGTGGTGATGCAGGAGTG
AGCCGATGCGTCTTTCGCAGCTGATCGTGCTGGGCGTGCTGCTGGGACTGGGGGCCGGCT
GGTGGCTGCGCCGCGATGCAGGCGAGCCGGTAGCCGCCTCGCTGCCGGAAGCACAACCGG
CAGCCGCTGTGGCGCCGGCTAAGGGATCGGTAGCGCCGCTCGACACGGCCCCTGCCCCCG
CCGCCACCGTACCGTCAGCCGCGCGGACTGCGGATGCGCCGTCGGGTCTGCTGCTGCCGG
TACAGGGCGTCCTGGCCTCCCAGCTGCGCGACACGTTCACCGATGCGCGCAGCGAAGGCC
GCGTGCACGATGCCATCGACATCATGGCCGATGCCGGTACGCCGGTGCTGGCAGTGGCCG
ATGGCACGGTGGAAAAACTGTTCGACAGCGAGCGCGGTGGCCTGACGATCTACCAGTTCG
AGCCCAGCGGACGCTGGTGCTACTACTACGCGCACCTGCAGCGCTATGCCGATGGCCTGA
CCGAAAAGCAGGTGATCAGGCGCGGGGAGGTGATCGGTTATGTGGGCAGTACCGGCAACG
CCAGCGCTGAGGCCCCGCACCTGCATTTCGAGGTGCACGTGCTGGGACCGGAGAAACAGT
GGTGGAAGGGCGAATCGATCAATCCGTACCCACTGCTGAATCCGCCTGCTTCGAAGCCCG
GTGCTGCCAGCGCCGCAAAGTGAACGTGAACACCGCCAAGGCAGCTCCTGGAATCAGCAG
GAGCAGTGCCGCCACTTTCCAGAAGAAGAACGGCCACAACCAGACATAATCCAGGTCAGT
CAGCTTCAACAGGTCCAGTGGCGGCTGCAGCTCGACGGTGGCCGCGCGATCGGCCAGCGC
CGGGTCCACCTCCAGCACGGTTACCCGCACCCATGAGCGGCCGCGTGGCAATGCGTCGCC
ACGGCCATAGCCGAAGTAGGACGCCATGAGGCCGCTGGACTCAACCGAAGCCAGCCCACG
ATTGATACCCTGCCCGGCCACTCCCGAACGCTCCCCTGCGCGGAAGTCTCCATGATCGGT
CGGAGTTTCGATGCGCAGCAGCACCTCGGGGTCAGCGTCCGTACCGTCCGCGGCATAGCG
CAGGCGCAGCCGCAGTTGATCATCGATGAGGCGGTAGACGGTGATCTGGGCGGTTGCGCC
AGGGCTCAGCACCAACGGCACCGTCTGCGTGCGCGAAGCCAGGGTATTGGCGGCCGCGCC
CAGCACCAGTACCAGGCAGGCGATGCCCCACAGGCTCCACAACACCCACAGGGTGATCCG
CACGACCGTTTCGCCCTTCACGCTGACATCCTGGTCATCGCTTTGCTTCCTCGCCGACCC
CGCTGACACAGTAACGAAAAAGCCCCGCTTGCGCGGGGCTTTTCCTGTCACCTACGCCGG
GCAGCGCCCGGCGTTACCTCAGGCAAACGGATCCTGCAGAACCATGGTGTGGTCGCGGTC
CGGGCCGGTGGAGACGATGCTGATCGGGCAGCCGGCCAGCTCTTCCAGCGAACGCAGGTA
GGCGCGCGCAGCCGGCGGCAGGTCGTCCCAGTTGGTGATGCCGTGGGTGTTCTCGCTCCA
GCCCGGGAACTCCAGGTACACCGGCGTGCACTCTTCCCAGCCCTGCGCGTCCAGCGGCGC
GTACTCGGTGCGCTTGCCGTTGTATTCGTAGGCGATGCAGACCTTCAGCTTTTCCATGCC
GTCCAGCACGTCCAGCTTGGTGATGCACAGGCCGCTGATGCCGTTGATGGCCACGGCACG
CTTCAGCGCGACGATGTCCATCCAGCCGCAACGACGCGGACGGCCGGTCGACGCACCGTA
CTCGGCGCCGCGGTCACGGATGCCCTGGCCGACTTCGTCGTCCAGCTCGGTCGGGAACGG
GCCACCGCCGACGCGGGTGGCGTAGGCCTTGGCGATGCCCAGCACGTAGTCGATCGAATC
GGCGCCGACGCCAGAACCGGCCAGCGCGCCACCGACGGTGGTGTTGGAGCTGGTGACGTA
CGGGTAGGTGCCGTGGTCGATGTCCAGCAGCGCGCCCTGCGCGCCTTCGAACAGCACGCG
CTTACCCTGCTTGCGCAGGTCGTGCAGGATGCCGGCCACGTCGGACTTCATCGGCTGCAC
GTATTCGCCGAAGGCCAGCGCTTCGTCGAAGGTCTTCTGGAAGTCGACCGCATCGGTGTT
CAGATACTTGGTCAGCACGAAGTTGTGGTAATCCAGCGCGGTGCGCAGCAGTTCTTCCAG
CTGCTTCGGGTAATGCAGGTCGGCGATGCGGATGCCGCGACGCGCCACCTTGTCTTCGTA
GGCCGGGCCGATGCCACGACCGGTGGTGCCGATCGCCTTGCCACCGGCAGCGCGCTCGCG
CGCCTGGTCCAGGGCGATGTGGTACGGCATGATCAGCGGCGCGGCCGGGGAGATCTTCAG
GCGCGAACGCACTTCCACCCCGGAGGCTTCCAGCTCGGCGATTTCCTTCTGCAGCGCGGC
CGGCGAGATCACCACGCCGTTGCCGATCAGGCACAGCGCGTCGTCACGCAGGATGCCCGA
CGGGATCAGGTGCAGGACGGTCTTCTTGCCGTTGATGACCAGGGTGTGGCCGGCGTTGTG
GCCGCCCTGGAAGCGCACGACGGCGCCGATCTCCTCAGTGAGCAGATCGACGATCTTGCC
CTTGCCTTCATCGCCCCACTGGGCACCCAACACTACGACAGACTGACCCATGACGGGCTC
CTCGATTTGTTGCGGCCATCGGGGCCGCGGACGGGTAAACCGTGGCGGGGCTGGCCAGCA
CCTGCAAGGCGGCTCCAAACGGGGAGCGGCCGGCGATGGAAGGCCCAGACACGGAAAAAG
CCGAACGGGGAGGCCCGTCCGGCTTTTGTGCATTATCCGGGTTTCCGGGGTCGGGTGCCA
CCTTTCCGACGGGCGGCTTTACCGGCCGGTCAGCCGCCCCGCCCGGTCGTGCCGGCCGCG
GGCCGGCAACGCCAACCAAGGTTGGCATCCACCAGAGCCGGGCCATGCATGTGAACGCAG
GCGGTAGTGCCGGCCGCGGGCCGGCAATCCCGGGGTGCCGGCTAGCGGCCGGCACTACCC
TTTCAATGCCGCACCCACCACAGCAGGCTCAGGCCGGCCAGCAGCACCAGCCCACCGAAG
CTGCGCAGGGCCGGGCTGGGCAGGTCCAGCAGACGTTCGGCCATGCGCTTCCAGGCGAAC
GGTGCGACGAACAGGAACAGGCCTTCCAGCACCGCGACCAGGCAGACAGCGGCAAACAGA
TCTTTCATGGGGGACTCCGGAAAAAGCACGGGGCCCGGCATATGCCGGGCCCCGTGGGGT
ACTGCCCTGCGACCTCAGCGGTCGTTCTTCAGGTACTGCAGGAACGGGTCGTTCTTGTCC
AGCACGATCACGCCGTTGCCGTCGGTCATGGAGCCACGGTAGGCCTCCAGGCTGCGGTAG
AACGCATAGAACGACGGATCGGCCGAGCCGGCCTTGCCGTAGATGCGCGCCGCCTCGGCA
TCGCCTTCACCGCGCAGGCGCTGGGCATCACGCTCGGCCTCGGCGATCAGCACGGTGCTG
TCACGGTCGGCCTGGGCGCGGATGGTCAGCGACTGCTCCTCGCCCTCCGCGCGCAGCTTT
GCGGCTTCCTGCTTGCGCTGGGCACGCATGCGCTCGTACACATCGTTGATCACCTGGCTG
TCGGTCGGCAGGTCCACCTGCTTGATGCGCAGGTCGATCATCTGCATGCCCAGGCCGGCC
ACCGCCTCGTTGATCCCCTTCAGCTGCTCGGCGATCAGCTCGCTGCGGTCGCCGGAGACC
AGCTGCTGCAGGGTGCGCGAGTTGATCTGGTTGCGCAGCGAGTCGGTGATGATCGGTGCC
AGGCGGGCGTTGGCGATGCGCGGATCGCCGCCGGTGGCACGGAAGTAGTCACCCACGTTG
GAAATGTAGCCGATGGCGAAGAAGTCGACGCTGACGTCCTTCTGCTCGGCGGTGAAGTAG
CGCGCCGGCGCGGTGTCGAGCACCTGGAAGCGGCGGTCGAAGACCTTCACCGTTTCCACC
ACCGGCACCTTGAAGTGCAGGCCCGGCTTGATGTCCGAACGCACCACCTTGCCCAGGTTC
AGCACCATGGCGGTCTGGTCCTCACGGACCACGTACACCGAGCCGAGCAGGCCCAGCACC
ACCGCCACGATCACGGCGATCCAGATAGGACTCTTCATCGGCTGCCCTCCTCACGGCCGC
TCGGTCGCCCGGTCGGGCGGCCCACCGGCCGGCCCGGATCACGGGAAGCTTCCGTCGCTG
CACCCGGCAGCGACGGCATCACCACGTCCGGGTTGGCCACTGCGGCCGGAGCCGACGTGC
TCGGACGGGTATCGCCGGTCATCGGCACGTAGATCAGCTGGCGGCCATCGCCACCGATCA
CCTTGCGGTTCTCGCTCAGTACCTGCTGCACGGTCTCCAGCCACAGGCGCTTGCGGGTCA
CTTCCGGGGCGTCCTTGTACTGGGCCTGCAACAGGCTGAAGCGCTGCGCGTCACCCTCGG
CCTTGGACACCACGGCCTGCTTGTAGCCTTCGGCGGTGGTACGGGCGCGCGAGGCCTGGC
CCCGGGCTTCCGGCACGACCTTGGCGGCGTAGGCCTGGGCTTCGTTGATCAGGCGTTCCT
TGACCTGCTGGGCACCGTTGACCTCGTCGAAAGCCGGCTTCACTTCTTCCGGCGGACGGG
CATCCTGCAGGGTCAGGCCAGTCACGGTCAGGCCGGTCTTGAACGCCTTCAGCAGCGCCT
GCAGGCGCTCCTCGGCGGCCACGGCCAGCGGGCCACGGTTGTTCAGCACGGCGTTGAGAT
CGGCGCGGCCGACTTCCTCGCGTACGGCACTCTGCGCCGACTGCTCCAGCACCTGGTTGG
CATCGACGGTGCCGAACAGGTACTGCTGCGGGTCGTCGATGCGGTACTGGACGTTCAGCG
AGACGTTGACGATGTTCTCGTCGCGGGTCAGCACCGGCACCTGGATCGAGAACGTCTTGA
TCTCGGTGGCGTTGACCTTGGTGACCGATTCGATCGGCCACGGCAGCTTGAAGTTCGGGC
CGGGCTGCAGGATGCGCGAGAACTGGCCGAAGCGCAGCACCACGCCACGCTGCTGTTCGC
CGATCAGCTGGAAGCTGGAGAACAGCACCAGCAGCACCACGGCTGCCACCACCCAACGCA
CGATGCCGCCGTCGAACAGGTCCTTCAGCGGCCCGGGCAAACCGCCCCAGCCACCACCAT
TGCCACCGCCGCGTGACCCGAACGGCCCGCGTCGATTGTCCTCGGGGCCTTGTCCGCCCT
TGTTGCCGCCGGGTGTATTCCAGGCCATGCACGCTCCATCAAGATTTGGGCTGCGGCGCG
GGCCCTTCCCGCACCGCCAGCCGTGAAACCATCACCGATCATACAAGATGGGGCGGATCG
GCAGGATCGAAAGGGGGGCAACGGGGTAAGGTGGCGTTTTCCTCGAAGTCAGGCAACGCC
GATGGCCCCCACCACCCCGTTCACCGCCTTCCGCATCGAAAACGACGACGCCGGCTACCG
CAGCGGCCTGGTCCGGCTCGGGGTCGACGACCTCAACCCCGGCCAGGTGCTGATCCGCGC
CCACTGGTCCTCGGTCAACTACAAGGACGCGCTGGCCGGTACTGGAAAAGGGAAGATCCT
GCGCCGCTTCCCGCTAGTGGGCGGCATCGATGTGGCCGGCACCGTGGTCGCCAGCACCGA
CCCGGACTGGCGTGAAGGCGACGCGGTGCTGGCCACCGGCTGCGGCCTCAGCGAGACCCG
CGACGGCGGCTACAGCCAGTACGTGCGGCTGGAATCGCGCGCGGTGATCGCCCAGCCGGC
CGGGCTGACCCCACGCGAGGCGATGGTGCTGGGCACCGCCGGCTTCACTGCGGCGCTGGC
CCTGCTGCGCATGCAGGACAACCGCCAGACCCCGGAACTCGGCCCGCTGGCGGTCACCGG
TGCCAGCGGCGGTGTCGGTGCGCTGGCGCTGTCCATCTTCAGCCGTGCCGGCTACAGCGT
GCACGCGGTCAGCGGCAAGCCGGACCAGGCAGGATTCCTGCGCAGCATCGGCGCCACCGA
GGTACTGCCGCGCGACGCGCTGGCCGACACCGGCGCGCTGCAGTCGGCCCGCTTCGGGGG
TGGCCTCGATAATGCCGGAGGCGCCATGCTGGCCAGCCTGCTGGCGCAGACCGTGCCCTA
CGGCAGCGTGGTCAGTGCCGGCCTGGCTGCCAGTCCGACGCTGGACATGACGGTGATGCC
GTTCATCCTGCGCGGTGTCTCGCTGCTGGGCGTGTCCTCGGCCAATGCGCCACGCGGACT
GCGTGAGGAAGTGTGGTCGCGGCTGGGGAGTGACTGGAAGCCGCATCACCTGGACCGCAT
CTGCACCGCCGAAGTCGGCCTCGATGGCCTTCCTGCCGTATTCGAACGGATGCTGGCGGG
CGGTTCGCTGGGTCGTACCGTGGTGCGGATCGACTGAACGTCGCAGGCAGGCGACGGACG
GCAGACGCGGCCCTCCCGCCGGTAATGGGCCCGCACTACACTGCGGGCATTACATGGGGA
ACAACATGGCACGCATTCTGATCGTCGACGACTCACCGTCGCAGCTGTTGGGGATACAGC
GCATCGTCGAGAAGCTCGGGCACCAGATCCTGACCGCCACCGATGGCGCCGCCGGGGTCG
AAACCGCCAAGGCCGAGCTGCCCGACCTGGTCCTGATGGACGTGGTGATGCCCAACCTCA
ACGGCTTCCAGGCCACCCGTACCCTCGCCCGCGACGAGGCGACCCGGCATATCCCGGTGA
TCCTGGTGACCACCAAGGACCAGGACACCGACCGCATGTGGGGCATGCGCCAGGGCGCCA
AGGCTTACATCACCAAGCCGTTCTCGGAGGACGAGCTGTCCGAGGTGCTGGAGCGCGTGT
TCGCGGGCCAGGGCTGAGACGCGCGCGGTAGTGCCGGCCGCTGGCCGGCAACCACGCATC
ACCGTCCAGGGCAATGAAGTTGCCGGCCAGCGGCCGGCACTACCTTCAAATGGTCTCGCC
GAACGCCTTGGCCAGATTGCGGTACGCCTTCTTCTGCGCCTCATCGGTCGCAGCCGGGGC
CACGATCTCGATCTCGACGATCTGGTCGCCATCCGGGTTGCCCGGCAGGCCACGCCCGCG
CAGGCGCAGCTTGCGGCCGGCATCGGAATCGGCCGGAATCTTCAGTTCCACCGCGCCGCC
CAGGGTCGGCACGCTGATGCTGGTGCCCAGCGCGGCCTGCCACGGCGTGAGCGGCAGCGT
ATAGAGGATGTTGCGGCCATCGACCTCGAACTGCGGGTGGGCGGCGTATTCCACTTCCAG
CAGCAGGTTGCCGCCATGGTTGCCCTGCCCTGCCAGGCGGATCACCTGGCCCGGGCGGAT
GCCCTTGGGCACGCGCACGTCCAGCTGCTTGCCGTTGACGGTGATGCGCAGGCTGTCGCC
GCTGTAGGCCGCTTCCAGTGGCACCGACAGCTTGGCGCGGGTATCGCGGTTGGGCGCATG
GCCCTGGCTGCTGAAGCCCGGACCGGCCCCCGCGCCCGCTCCACCGCGCTGGCGCGCGAA
CAGGCTTTCGAAGAAGTCGCTGAAGCCGCCGTTGGGGCCGCCGCCACCGAACACTTCCTC
GAAATTGAAACCACCGGCGCCGCCGTAGTTCGGCGGCACGTTGAACTCCTCGCCCGGGCG
ATAGCCCTGCGCGCGCAGCTGGTCGTAGGCCGCGCGCTTTTCCGGATCACGCAGCGCCTC
GTAGGCCTCGTTGACCGCCTTGAACTTGTCTTCGGCCCCAGCCTCCTTGCTGACGTCCGG
GTGGTACTTGCGTGCCAGCCGGCGGTAGGCGGTCTTGATCTCCGCCTCGCCCGCGCTCGG
TTCCACCCCCAGGGTGGCGTAGTAATCCTTGAATTCCATCCAGCTACCTCGATTCGCTTC
GGCCGCGCCGGTGGCGCCGCCCCGGGTTCATTCTACGCGCCTGCGAGGCTACGCCGCCCC
TCGTGCGGCCCCGGTGAGGCCGACTGATCCTGCGCAATGCGGCTGCCATCCCCGTGCGCC
ACGCTGTGGCTGGAAGCCCCTGCCACAAAGCCGGAAGATGGGGCCTGCACACCGGGTTTC
CAATGTCTTGACGCCCCTGTCCCATCCGGCCCACTAGCCTGCCCCAGCAAGGAGTTCCCA
TGACCATCCATGTCGGCGACCGCATTCCGGAAGTGACCCTCAAGCGCATCCGCGAGGGCA
TTGAAACGCTTGATACGCATTCGTTGTTCGATGCGCGCAAGGTGGTGCTGTTCGCCGTGC
CCGGCGCGTTCACCCCGACGTGCTCGGCACGTCACCTTCCCGGCTACGTCGAAAAGTTCG
AGGCCTTCCGCCAGCGCGGCATCGACGTCTACTGCATGGCCGTCAACGACCCGTTCGTGA
TGAAGGCCTGGGCCGCCGACCAGAGCGTGCCCGACGGCCTTCTGATGCTGTCCGACGGCA
ATGCCGAGCTGACCCGCGCCCTGGGTCTGGAGCTTGATGCGAGCGCGTCGGGCATGGGAA
TCCGCTCGCGTCGTTTTGCCCTGTACGTCGACGACGGCGTAGTTCGAGAGGCCTGGGTTG
AACAGCCCGGCCAGTTCGAAGTGTCTTCGGCCGAGTACGTGCTGGAGCATCTCCCCACCT
GATTCCCCACCGCAGAAGGAAACGGCCAGCCATGTCCAGCAAGCCAGCCAAAGCCAGCAA
GCCCGCCGCGAACGTTCCTGGCATCAGCGATCGCGCAACCCTGCGCGAGCGCGCCCGGCG
CAACCTCGAAGACGGCGCGATCACAGACAGCTACAGCGCTGACCGCGAGGTGGTGATCAA
GCTGCTCAACGACGCACTGGCCACCGAGTACGTCTGCGTTCTGCGCTACTACCGGCACTA
CTTCATGGCCAAGGGCATGCTGGCCGACGCGGTCAAGGCCGAGTTCCTGGAACATGCACA
GCAGGAACAGGCGCACGCCGGCAAGCTGGCCGAGCGCATCGTCCAGCTGGGCGGCGAGCC
GGATCTCAACCCGGATACGCTGACCGCGCGTTCGCACGCCGAATACAAGGAAGGCAGCGA
CCTGCGCGACATGGTGCGCGAGAACCTGGTGGCCGAGCGCATCGCCATCGACAGCTATCG
CGAGATGATCAACTTCATCGGCGACCGCGATACCACCACCAAGCGCATCCTTGAAGAGAT
CCTGGCGCAGGAGGAAGAGCACGCCGACGAGTTCGCCGACCTGCTGGATGGGTGGATCGG
GGAATAGCGGCCCCGCATACGCCTTGGCAGATGCCCACCCTGGTGGGCGCATTCATCGCG
TGCCAACCAGGGTTGGCACCTACCGCAGGACGTTGAACCTTACCTGTGTCCACGCGCCAT
CTGCCGCCAGCGCGGTCAAGGTGTGCGCGCCCGGCTCGGCGAACTCGCGCTGCATCAGCT
GCGCACCGCGCGTCTGCGCGATCCAGCGTCCATCGAGCAACCAGTCCACCGCCTGCTCGC
TGCCCAGCGCGCGCAGCTGCAGGCGTACGCCATGTTCCGAATTCGGCGCGCGCGCCAGCG
TGGCGCCATCGTTGAGCCCATCGATGTGCAGCGCAACGCTGGCCTCGCGGCCATCATCAC
GGCAGTCCGGCGACAGCGCCGGCAGCTGCGAGGCTTCGCGCGTGGCCTTGGACAGCCACG
GCGACAGCAACGCTGGCCAGCGCGCGATCTCGCGCGCGACTTCTTCGTGCGGCAAGCGGC
AATCGGCTGACACGCGCAGACCGGTACGCGCATCGGCAAGGTAGCGCTGCCGACCCGGTT
GCCAGCGCCGTGCCTCGCGTTCGGGGAAGGTCGGTGGTGCCGCGCCTTCCAGCAGATAGG
CTGGCATCAGCCGCTGGCAGAGCGCAGCAGGCAGGCCTTCGGCACGCTCACCGGTCGGCC
AGCAGATGTCTTCCTGGCTGACGCTGGCCGGCATCGGTGCAGCGGCCGAGTCACCGCGCT
GGCGCGGCAGGCTGTCCACCACCTCGAACATCAGCGGCAGCGCGGTCACCGCGCCGTACT
GGCCCGGTAGGGGTGTGCCGTCCGGCCGGCCCACCCACACGCCCACGGTGTAGTGGCGGG
TGCTGCCGATCGCCCACGCATCGCGGTACCCGTAACTGGTGCCGGTCTTCCACGCCACGC
GCGGGCGGCCACCGACATCGAACGTCCCGACGCTATACCCCGGCCGCGGATTCGATTCCA
GCATCTCGCGCACGATCCAGCTGGCGCCCGGCGAGGCCAGGCGCCGCTCGATCATCGGTT
CGTCATCGGTGTAGCGCACGCGCCCGGCGATGCCGTTGCGGTTGAGCGCGGCGAACGCAC
CGACCAGATCTTCCAGCCGCGCACCGGTGCCGCCCAGGATCAGCGACAGGTTGGGCGTGC
TGCCCGGCGGGAAGCGCAGCTGGATGCCGGAGTGCGACAGGCGCGCAGCAAAGCGCGCCG
GACCGACCCGCTGCAACAGGTCCACCGAGGGCACGTTGAGTGACAGCCGCAGCGCGCTGG
AGGCGCCGATCGGTCCATTGAAGGCCATGTCGAAGTTGCCGGGGCGGTAGCTGCCGAAAC
TCTGCGGCGCATCGACCAGCAGGCTTTCCGAATGGATCAGGCCATCGTCCAGCGCCATTG
CATACAGGAACGGCTTGAGCGTGGAACCCGGCGAGCGCCAGGCCTGCACCATGTCCACGT
GGCCGAGCCGCTGGCGGTCACCGAACGCCAGCGTGCCGACATAGGCACGCGCCTGCAGGG
TCTGGTTGTCGACCACAAGCAGGGCCGCCGAAGTGCGCTCGGGCAGCGTGGAAAAGTAGC
TGGCCACGCGTTCTTCCAGGGTGCGCTGCAGGCCGATGTCGATACTGCTCTGGATGCGTG
CCTGGCCCGGATGCGCCGAGTGCAGGCGCTGTGCCAGCAACGCGGCATGCAGCGGCGGCC
GCAGCGAGCGTGCGACCACGTTCTCGATGCGCGCATCTTCCACTTCTTCCGCTGTCCACG
CGCCCAGCTCGGCCATGCGTGACAGCACCTTGTCGCGTGCCTTCTGCGCCGCTTCCGGAT
GGCGGTCCGGGCGCAGCCGGCTCGGCGCCTGCGGCAGCACCGCCAGCAACGCGGCCTCGG
CATGCGACAGCTGCGCCGCCGGCTTGCCCAGGTAGGCCCAGCTGGCCGCTTCCACGCCCT
CGATGGTGCCGCCGTAGGGTGCGCGCTCCAGGTACAGGGCCAGGATCTGCTGCTTGCTCA
GGTGCACTTCCAGCTGCACCGCACGCAGCATCTGCTTGAGCTTGCCCCAGGGCGTGCGCG
TATGCGGATCGAGGATGCGTGCGACCTGCATGGTCAAGGTCGAGCCACCGGACACGATGC
GACCACCCCGCAGCAGCTGGCCACTGGCACGCAGGATCGCCAGCGGGTTGATGCCCGGAT
GGCGCCAGAACCAGCGGTCTTCGTAGGTCAGCAGCGCCTGCAGGTACAGCGGCGAGACGC
TGTCGGTCGATGCCGGATAACGCCACACGCCCTCGGCGTCGGCGAACGCACGCAGCGGCG
TGCCATCGGCAGCCACCACCAGGGTGCTGGTATCGCGTTGCTTCGGCAGAGGCGGCGGGA
AGACGAAATCCAGCACCAGCAGCAGTGCCAGCGTGGCGGCCATACCCCAGCGCAGCCACG
GCCACAGTGGCTGCAGCCGGCGGCGCAGGGCTGCCAGCCGGGTCGTCATCGTGTTCTTCA
TTGCAGCGTGCCGCATTGGAGCTTGCCAGCTGGACGGGCCGCACCGTCGCGGCCCGTCCG
CGCGGTCACGGCTGTACCACCGTGATCGTGGTCGGGTTGCTGCGGCCGACGCCGCGCAGC
TGCGGCCGGTACATGTCCTCCACCAGCGGCGGCGGCACCGAGTAGGTACCCGGGGTCACC
GCGCGCACCAGGTAGAACACGTTGGCCTTGCTGCCACGCGAGAGCTTCAGCGCGGCCACG
TAGCGGTCGTCGCGGAATTCCTCGTGCTTGGTATCGGCCGCTTCACCCCGGTCGCTGATG
GTGATGCCATCGACCACCACGTCGGCCCACTGCTTGGCATCGCCCAGGTTCAAGTTCTCG
ATCTCCAGGCCGGCCGGCAGCAGGTCGGTCAGCAGTGCATCGGGCATCGTGGTGTCAGCG
GTGACGGTGACGCGCACGATCAGGGCTTCGCCTTCCTTCAGCGGCCGCGGCGACCACGGC
TTGCCATCGGTGCCGTAGTAGCTGCGCTCGACGCCCAGCACGCTGTTATCCGGTGCCGGC
GCGCTGCGCGGGATACCGGCCACGTCGATGCTGGCGAACATCGGCGGCTGGCCCTGTGGG
GTGAAGCGCACGCCGCTGGCGAGTTCATTTGCACTGAAGTTGCGGCCGAACAGCTTGCGT
TCGCCGATGGCTTCGGTGTTGCCACCGATCACCAGTTCACCGGCCACCAGCGCCTTCTGG
TTGGCAGCAAGCGCCTTGCCAAGGCGGGCAATCGCTACCTGTTCCTGCGTGCTCAGCCAC
ATCCAGCCGGCATTGCGGCGCGCATCCAGGCCACGGCCGAGGTCAACCGCACGCGCATCC
CAGGCCGGCTTGGCCAGCTTGTTTTCGTGGGTCAGCGCGATCATCAGCGCGTCATCACGG
ATCGCACTGCCGTAGTCGCCGAAGTACGACGGGCGTTCGCTGCTGGACTTGGCGAAGGCC
GCCGCCAGCGCGGCCTGGCCGCGCTTGGCATCACCCTGCAACGACAGCGCCACACCCAGG
TGGACCAGCGACAGGCCGCCGACCGCCTTGCTGCGCTCGTTGTCGTACAGCGTGCGCAGG
GTACCCAGCGGCGCACGGTTGACCCGGGCCAGCACGTAGCCCGAGTACGCCTGGTTGGCG
AACTTCAGCTTCTCGCGGTCGTCCTGCCCATAGAACTGGTTGCCACCGGACAGCAGATCC
TCGCTGAGGCGGTTGAGCGCCTTCTGCAGCACGTTGTCGGGCACCGCAAAACCGGCGTCC
TTGGCATCGAGCAGGAACTCGGTGATGTACGGGGTCAGCCATGGGTTCACGTAGCCGTCG
TCACCCCACATCGAGAAGTTGCCATTGGCCACCTGCATCGACGCCAGGCGGCCAAACGCA
CCTTCCATGCGCTCGCGGCGGGTCTTGGCATCCAGCCCGTCGGCACCGAGCATCGACGAA
GTGGCCTGGTCCAGGATCAGCGCGGCGTAGCCCTTGCTGGTGGTCTGCTCGGCACAGCCA
TACGGGTAGTTCAATGCACCCTGCAGCGCACTGGCGAACGGGATCGGCGGCAGCGGGCTG
ACCAGCAGGCGGGCATTCACCGACTCGGCCATCAGGCCATCGGTCAGGCTGTTATCGAGG
CTGACCGCGGCCAACGGATCAAGCGTGCGCACCTGCGAACGCAGCACCTGCGGCCACGCC
GCACGCACCGGCAGGTCGTAACGGCGATCGGCCTTGAAGCCGTTGCCGTCCACCCGCACC
CGCACCTTGGCCACGCTGTGGCCCTCGCGTGCCGAAAGCGGGAAGCTCAACGTGGTCTTG
GCGTCGGCATTCAACTGCACGCTGCGGCTGCCTTCGCCCAGGTTCAGCGGGCCCTCGCTT
TCCACCTTCACGTTGAACTGGCCCGGCTTGCCGGTGAAGTTCTGCACATCCAGGGTCACG
GTGCTGCGGTCGCCCGGGGCGAGCACGCGCGGCATGCTGGCTTCAGCCAGGATCGGCGCG
CGCACCACGGTTTCCACGTCGCGCTTGCCGTACTGGTCATCGCTGTAGACCAGTGCCGAC
ACCCGCAGGGTACCGTTGAAGTCCGGCACCTTCAGGCGGATGCGGGCGATACCCTTGGCA
TCGAGCTGCACCGGGCCAGAGAACAGGTCCACGGTCTGCACGCGCGCGGTCGGGCGCTTG
GCCTGCGGCAACGCCTGCAGCGCCATGTCGCCACCGAACTTCAGCTTGCCGGCACCGCCG
TCAAAGCTCTCGATCACCCGGCTGTAGATGTCGTAGGCATCGATGCCGAGACGACGCTGG
GCGAAGAAGTGCGCACCGGCGTCGGGCACCGGGAAGCGGGTGATGTTGAGGATGCCCACG
TCCACCGCCGAGACCGTGACGTGCGCCATTTTGCCGGCCAGCTGCGGTGCGCTGACCGTC
ACCGGCAGGTCCTGTTCCGGTCGCATCTGCTTGGGCGCTGCCAGGCCGACGGCCACGGTG
CGGCCCTTGCGGTCCATCGGTACGTGCACCACGCCCACCGCACGGGCCGGGGTGATCTTG
CTCGGCGCACTGCCGCCGCGGAACACCAGCGCGGTGATGTAGACGTCGTGGCGCTCCCAG
TCAGCAGTGACCGGAATCTTGAAGGTCGAACCCGGCTTGGCGTCGATGTCCTGCACGTAC
AGCATGCGATCGGTCTCGACCATCAGGATGCCCTTGCCGGCGTGCGGCGGGGTCACCGTC
ACCTCAAGCGTGTCGCCTGCCTTGTAGCCGGTCTTGTCCAGGCCCAGCTTGATCTTGTCA
GGGCGCGCGTCCAGGCCGCGGTTGTCATCACCCCAGCTCCAGCCGGCGCGGAAGGGGTAA
CGGCTGGTCAGGCCGGTGGACGGGTCGAACACGTCCACCCGGTACTCGCCCCACTCCACC
GGGAAATCGAAGGCGACCGCACTGCTGCCGGCATCGACGGTGCGGGTTTCCTTGTTCTCG
AAACGGCGGGTGAAATCGTAGTCCCAGCGGTTGTCGTTGAAGGTCCAGTGGTAGTCGCGC
AGCTCGCGCACCAGAGTGATCTTCAGGCCCTTGGCCGGCTGCGGCGTACCAGCAGCATCC
ACGCGCATCAATTCGAAGCGCGCGTTGCCGTTGGAATCGGCACCGTCCTCCGGGTTGAAC
AGCGGGCGTACACCGACCAGGGCGTTGGCCGGCCACATCACCCGCTTCAGGGTACGGGTG
ACCGTGCGGCCACCGGTTTCATACAGGCTGCCGGACAGCACCACGGCAATCGGCGCCTTG
GCCTTGGCTGCCTCTTCCGGCAACGCGACGTCCTCACGCAGCTGGCCGTTGCCAGGCAGC
GTGGTGTCGATCACGTCCTTGGCCTCGCGCGGCAGCTGCAGGGTCGGGTCACCGAAGAAA
TAGCCCGGCAGGCCCTCCACCGGCGTCTGTTCGGCGGCCACCGCCATGCGTGCGGTGAAG
CGGTTGCCATCGGCCGGTGCCCCGTACAGATAGGCACCATTGGCCTGCAGGCGCAGGTCC
TCACCCGGCTTCAGCGTCTTCTGCGCGCTGTCCAGGTCCAGCTTCATGCGCTCGGGCAGG
AACTCCTCGATGCGCAGGGTCATGCCCTGGATCGCTTCCTTGCTGGCCGGGTCGGCGCGG
AACTCGACCTGCCAGCGCCCAGTCGGCGCCTCGGCGGGGATCACCTGCTCGAAGTTGATG
TAGCCCTGGTCACCCGGCTGCAGGCGGGTCTCGCGGAAGGTCTTGCCGTCGGGCTGCTTC
AGGCGCAGGAACACCGGCTGGGCCTTGACCGGCTTGCCGTCGTTGTCGCGCAGCAGCGCG
GACAGGCGCACGGTCTCGCCCGGGCGGTACAGGTCGCGGCCGGACCAGGCGTAGACGTCG
AACCACGCATTGTCACGGCCGGCCACGGCGAATTCGCTCAGATCCAGCGCCGGCTGGTTG
AACGGCAGGAAGCTGGTGTCCTTGCCAGTGCTGGCGACCAGCACATGGGTCGCATCCAGG
GTGTAGTTCAGCAGCGCATTGCCATTGCCGTCGGTGCTGCCCTTGAGCACCACCTCGCCC
TTGGCATCCAGCACGCGCAGGTCGATGCCCTTCAGCGGCGCGCCGTCCTTCAGGCCGGCG
GTGTGGACGAACAGCTTGTCCTTGTAGGCACGGGTATGCAGGCCGATGTCGCTGACCGAG
AAGAACGCGGTATCGAATTCGCCTTCGTAGTCGCCGGTGCGCTTGAGCAGGGCGAAGTAC
AGGCCCGGCTCCTGCAGTTCCTTGATGTCCTGGGTCGGCAGGTAGGTCAGCACCCGCTCG
TTCTTCTTGCCCCCCAGGATGAAGCGGTTGACGTAGACCGGCTCTGCCAGCTTGTTGATC
GGGCTGCGCTCGTAGTCGCTGCTCAGCTCCCAGCTGCCGCGGCGGCCGCCGCGCTGGTAC
TGGCTGAAGAAGGTCGGCAGGTCCTTCTCGCGCACGCGCAGGAACTCGACATCGACCTCC
GGCACGTTCACCGAGACCACCGGCAGGCCGCGGCTGTCCTTGGCCGGCAGCACGCTGCCC
TGCGAGGCGAAACCGACCACCGGCTTCAGCTCGCCGCTGAACACCTTCTGCTTCAGTTCC
TTGCCCAGGCGGCTGCCATCGGCGGCCAGCAGGTCCGGCGAGACCACCAGGCTGAACTCC
TTGCCGGCCTCGACGAACGGGTAGCGCAGGGTCAGGCCGTCATCGGACAGCGTCCAACTG
CTGTCGTCGGTGCCGACCTTCTCCTCGAAGCGCACCAGCTTGTCGAAATCCTGGGTACCG
ACCAGCGGGCGCGAGAACTCCAGCGCCAGCGACAGGCCGTCATTCTTCTGGTCCGGGTAG
GCACGCAGCAGGGTGAATTCCTTCACCTGCTCGGCCTTGGTGGTGATCGCCTCACCACTG
GCCTTGGGCAGCTGCCCGCTGTCATTGCGGCAGCCGGCCAGCCCCAGCAACAGGCCTCCT
GCCAGTACCGCCGCCGCCCATCCCCACCGCTTCCGCCGTGCCGGACCGCTCATGTCGTCA
CTCCTTGATCGAGGCGGCCATTATAGGCAGGCCGCGTCAAGGTGTTGACGCGATTTCGGC
AATTGCCCCAGGCGCGGGTAGTGCCGGCCGCTGGCCGGCAACCGGCATGGCAGGTTGGAT
GGAATTGCCGGCCAGCGGCCGGCACTACCGATCGCCCTAGCCCGGCAGGTACAGGTCCAC
GTAGTCGGTCACCGGCATTGCCGCCAGGGCCACCGGGTCCAGCGATGCGGCCAGGATGCG
CTGCTGCTGGCTGGTCGGGAAGCGGTGGGCCAGGTGCCGGCGGAACTTGTCCATCAGCAG
CGGAATGCCTTCCTCGCGACGGCGGGCATGGCCGAGCGGGTGCTCCACCAGCACCTCGGG
CAGCTCGGTGCCATCGGTGAAGCGCACGCTCAGGCCGTTGGCGATGCTGCGCTTGTCCGG
GTCCAGATAATCGGCGCTGAGCTGCGGGTCTTCATGGCAGGTCATCTTCGCGCGCAGCGC
ATCGATGCGCGGATCGGCGGCAACGTCGTCCTCGTAATCCTCGGCCGTCAACCGCCCGTG
CAGCAGCGCGATGGCGACCATGTACTGCACGCAGTGGTCGCGGTCGGCCGGGTTATGCAG
TGGGCCCTGCTTGTCGATGATGCGGATGCAGGCTTCCTGGGTCCGGATCGCGATGTGCGC
GATGTCCTCGACCCGCCGCCCCATCGCACGCAACTGCTGGTGCAGCATGACCGCGGCCTC
CACTGCGGTCTGGCCGTGGAACTCGGCCGGGTAGCTGATCTTGAACAGCACGTTCTCCAT
CACATAGCTGCCCAGCGGTCGCCCCAGCGTCAGTGCCTGACCGCGCATGGACACGGCCTC
GAAGCCCCAGGTTGGCGCGCTGAGCACGCTGGGATAGCCCATCTCACCACTGGCCGCCAT
CAAGGCCAGGCGCACGCCACGGCTGGTCGCATCGCCGGCCGCCCAGCTCTTGCGCGAGCC
GGTGTTGGGTGCGTGCCGGTAGGTGCGCAGCGCTTGGCCATCGACCCAGGCCAGTGACAG
CGCATTGAGCATGCGCTCGCGGTCCAGCCCGAGCAGTTGGGCGACCACGGCCGTGGTGGC
CACCTTGACCAGCACCACGTGGTCCAGCCCGACCCGGTTGAAGGAGTTCTGCAGCGCCAG
CACGCCCTGGATCTCGTGCGCCTTGATCATCGCCAGCAGCACGTCGTGCACGGTCGGCGG
CGGGCGGCGCAGGGCCTGCGCGTTGCGCCCCAGCCAGTCGCAAACAGCCAAGATGCCGCC
GAGATTGTCGGAAGGATGGCCCCACTCGGCAGCCAGCCAGGTGTCGTTGAAATCCAGCCA
GCGCACCATTGCGCCGAGATTGAAGGCGGCCTGCACCGGGTCCAGCACGTAGTGCGTGCC
CGGCACGCGCGCGCCGTTGACCACGCTGATGCCCGGCACCAGTGGACCGAGCAGCTTGCT
GCAGGCCGGGAAAGAAAGTGCCTCCAGTCCGCACCCAAGCGTATCGAGCAGGCAGTGGTG
CGCGGTCTGGAACGCCAGCGGTGAGTCGATGCGTGCGTCGCGCACGTAATCGACGATGTC
CACCAGCAGCGCATCCCACGCTGCACGCTCGTTGGATGGGGTGTGGCTGTCGGACATCGT
CGATCTCCTCTTCAGAAGCAGGCCAGGCCGCGCCTCCCGGTAATCGCCCACCTAGGTTGG
CGCTGGACCGTACCCGGGCGGTGCCAATGCAATGCCAACCAAGGTTGGCATCCACCAGAG
CATGTGATGCCGGCGCCGTTCGGCTGGTTACTCGACCGGTACCCGCACCTTGCCTTCCAT
CAATACGCGGGCGCTGCGGCTCATGATGGCCTTGGTCACCGTCCACTGGCCATCAACGAG
TGCCGCCTGCGCACCCACGCGCAACGTTCCGGACGGATGGCCGAACGTCACCGCTTCGCG
TTCGCCGCCGCCGGCGGCGCGATTGACCAGCGTGCCCGGAATCGCCGCGGCGGTACCGAT
CGCTACGGCGGCGGTACCCATCATCGCGTGGTGCAGCTTGCCCATCGACAACGCGCGCGC
ATGCAGGTCGATCGCCGAGGCCGGGATGGCCTTGCCACTGGACGACACATAGTCCTGAGC
CGGTGCAACGAACGCCACCTTCGGCGTGTGCTGGCGCGTCGCCGCGTCCTCCAGGTTCTT
GATCAGACCCATGCGCAAGGCGCCGTAGGCGCGGATCTTCTCGAAGCGCTCCAGCGCTCC
CTTGTCCTCGTTGATCGCCGGTTGCAGCTCGATACCGGTGTAGCCGAGGTCGGCGGCGTT
GAGGAAGATGGTCGGGATGCCGGCGGTGATCATGGTCACCTCGAAGCTGCCCACGCCGGG
CACGTCCAATGTATCGACCAGATTGCCGGTCGGGAACATCGCGCCCGCATCACCGTCATC
GGACGGATCGATGAATTCCAGCTGGATCTCGGCCGCCGGGAAGGTCACGCCATCCAGCTC
GAAATCGCCGGTCTCCTGCACTTCGCCATCGCGCATCGGCACATGGGCGATGATGGTCTT
GCCGATGTTGGCCTGCCAGATGCGTACGGTGCACAGGCCATCGCGCGGCACCCGGGCCGG
ATCGATCAGCCCATGGGCGATCGCAAACGGACCCACCGCGGTGCTGAGGTTGCCGCAATT
GCCGCTCCAGTCGACGAAGGCGGTATCGATCGAGACCTGGCCGTACAGGTAGTCCACATC
GTGGTCCGGCACAGAAGCAGTGGAGATGATCACGCACTTGCTAGTGCTGGAGGTGGCGCC
GCCCATGCCGTCAGTCTGCTTGCCATACGGATCGGGCGAGCCGATCACGCGCATCAGCAG
CGCATCGCGTGCTGCGCCCGGCACCCGCGCGGCCTCGGGCAGGTCCTGCAGGCGGAAGAA
CACACCCTTGCTGGTGCCACCGCGCATGTAGGTAGCGGGAATACGGAGTTGCGGGAGGAA
GGTCATGGATCAGTATCCTGGATGCGACGAACCAATATCGGGGTTGAGCTTCTCGTCTTC
GAACAGTGCTTCCATGCCCCGCGAAGCATTCCAGATGCGCACGATGGAAACGTGCGCAGG
TAGCTCCACGTAGTAGACCAGGTAGCCGTCGAAGCGACGAACCGGATGAAAACGCAATGG
CGCTGGCAGCGAGGGCAACAGATCCGCATGCAGTGCGGAACCAGCACCCGGGTGGGCCTC
GATCAGCTTGACGACGGATTCCACCGCATCGATGAAGCCGATTTCCAGCACTTCTCCGCC
CTGATCTGCATACCAAGCTGCTGCCTGGTCAAGATCTCGAACCGCTGCAGGGGACCAGTG
CGAAGGTTTCACTTGCGGTTCCGTGCACGCTCACGGAGCTTGTCAAAGTGATCCGGCGCC
AGAGGCGCCGAAGGTCCCGACGCCAGCCCCTCGGCAATCAGCTGCTTGAGCAGCTCTTCA
GCCTTGCTGCGCTGGCGCTGGCGGATCAGGTCACGCACATAGTCCGACGTACTGGAGTAG
CCGCCTTCGCGCACTTCTTCGTCCACGAACTGCTTGAGCGGATCGGTCAGCGAAATGTTC
ATGGTGGCCATGAAACCCTCCTTTGGCGGTTTTTGCCAAGCCAGTGTGCGCCCTGCCCTG
GGGTCGGACAAGCCCGCCCCCGGCCTCCGGGGGCGGGCATTCAGCCGGCTATCACGCCAC
CTTGGCGCCTTCCAGGAAGTCCTGGGCGAAGCGCTGCAGCACGCCGCCGGCCTCGTAGAT
CGCCACTTCCTCGTCGCTGTCCAGGCGGCAGGTGACCGGTACGATCACGTCCTGGCCGTC
GCGGCGGTGGATGACCAGGGTCAGCTCGGCACGCGGGGTACGCTCGCCGACCACGTCAAA
GGTCTCGGTACCGTCGATCCCCAGGGTCAGGCGGGTGGTGCCCGGCTTGAACTCCAGCGG
CAGCACGCCCATGCCGATCAGGTTGGTGCGGTGGATGCGCTCGAAGCCCTCGGCCACGAT
CGCCTCCACGCCGGCCAGGCGCACGCCCTTTGCGGCCCAGTCACGGGAGCTGCCCTGGCC
GTAGTCGGCGCCGGCGATGATGATCAGCGGCTGCTTGCGCTGCATGTAGGTCTCGATCGC
CTCCCACATGCGCATCACCTTGCCTTCCGGCTCCACGCGCGCCAGCGAACCCTGCTTCAC
GCTGCCGTCGTCATTGCGCACCATTTCGTTGAACAGCTTCGGATTGGCGAAGGTGGCGCG
CTGCGCGGTCAGGTGGTCGCCGCGATGCGTGGCGTAGGAATTGAAGTCCTCTTCCGGCAG
GCCCATCTTCGCCAGGTATTCGCCGGCGGCACTGGACGCCAGGATCGCGTTGGACGGCGA
CAGGTGGTCGGTGGTGATGTTGTCCGGCAGCACCGCCAGCGCGCGCATGCCTGCCAGCGT
GCGCTCGCCGGCCAGTGCGCCCTCCCAGTACGGAGGACGGCGGATGTAGGTGCTCTGCGG
GCGCCAGTCGTACAGCGGGCTGACCGCGGCGCCGTGCTCCACGCGCACGTTGAACATCGG
GTTGTAGACCTTGCGGAACTGCTCGGGCTTCACCGAGGCCTTCACCACCGCGTCGATCTC
GGCATCGCTGGGCCAGATGTCCTTCAGGCGCACTTCGTTGCCGTCGGCGTCCACGCCCAG
CACGTCCTTCTCGATATCGAAGCGGACGGTGCCGGCGATGGCATAGGCGATCACCAGCGG
CGGCGAGGCCAGGAAGGCCTGCTTGGCGTACGGATGGATGCGGCCATCGAAGTTGCGGTT
ACCCGACAGCACGGCCGTGGAATACAGGTCACTGTCGATGATTTCCTGCTGGATCTTCGG
ATCCAGCGCACCACTCATGCCATTGCAGGTAGTGCACGCGAAGGCGACGATGCCGAAGCC
GAGCTGTTCCAGGTCGGGTAGCAGGCCGGATTCTTCCAGGTACAGCTGGACGGCCTTGGA
ACCCGGCGCCAGCGACGACTTCACCCACGGCTTGCGCTGCAGGCCACGTGCGTTGGCGTT
GCGCGCCAGCAGCGCTGCGGCGATCACGTTGCGCGGGTTGGAGGTGTTGGTGCAGCTGGT
GATGGCCGCGATGATCACCGCGCCATCGGGCATCAGGCCCTGCGCCTGCTCGGCCTTGCC
CGCTTCCAGCTTGGCCTCGTCGGCGATGCCGCGCTCGGCCAGCTCGGCAGTGGCCACGCG
CTTGTGCGGGTTGGACGGGCCAGCCATGTTGCGCACCACGCTGGACAGGTCGAAGTGCAG
CACGCGCTCGTACTGCGCGGTCGCCAGATCGTCGGCCCACAGACCGGTGGTGCGTGCGTA
GTTCTCCACCAGCGCCACCTGCGATTCCTCGCGGCCGGTCAGGCGCAGGTAATCGATGGT
CTGCCCGTCGATGTAGAACATCGCGGCGGTCGCGCCGTATTCCGGGCACATGTTGGAGAT
GGTGGCGCGGTCACCGATGGTCAGTGCCGCGGCACCCTCGCCGAAGAATTCAAGCCACGC
GCCGACCACGCGTTCCTTGCGCAGGAACTCGGTCAGCGCCAGCACCACGTCGGTGGCGGT
GATGCCCGGCTGCGGGCGGCCACTCAGTTCGACACCGACGGTGTCGGGCAGGCGCATCCA
CGACGCGCGGCCCAGCATCACGTTCTCCGCTTCCAGACCACCCACACCAATGGCGATCAC
ACCCAGCGCATCCACGTGCGGGGTGTGGCTGTCGGTGCCCACGCAGGTATCCGGGAAGGC
CACGCCGTCCTGCACGTAGATCACCGGAGACATCTTCTCCAGGTTGATCTGGTGCATGAT
GCCGTTGCCCGGCGGAATCACATCCACGTTCTGGAATGCCTGCTTGGTCCAGTCGATGAA
GTGGAAACGGTCTTCATTGCGACGATCTTCGATCGCGCGGTTCTTCTCGAACGCCTGCGG
ATCGAAACCACCGCACTCCACCGCCAGCGAGTGATCGACGATCAGCTGCACCGGCACAAC
CGGGTTGACCTTGGCCGGGTCGCCACCCTTGTCGGCGATCGCATCACGCAGGCCGGCCAG
GTCCACCAGCGCGGTCTGGCCGAGGATGTCGTGGCAGACCACGCGCGCCGGGAACCACGG
GAAATCGAGGTCGCGACGGCGCTCGATGAGCTGCTTCAGCGAATCGCCGAGCGTGGCCGG
GTCGCAGCGACGCACCAGGTTCTCGGCCAGCACGCGCGAGGTGTACGGCAGGGTGGCGTA
GGCGCCGGGCTGGATCGCATCGACAGCGGCACGCGCGTCGAAATAATCCAGCGCGCTGCC
GGGGAGGTTCTTGCGGTAATCGGTATTCATGGGCTGGCGGAGTACTTGGGGCGGGCCGGG
TGCCGGCGGTGCGGCGGCGAAAGCACCCGGCCGGCACGCGGCCGGCCGGATGGGTACGGC
AGGTGGATCAGACGCGCTTGTCGATGGCGACGAAGTCGCGGTCTTCCGGACCGATGTAGT
TGGCGCTCGGGCGGATGATCTTGCCGTCGATACGCTGCTCGACGATGTGCGCGCTCCAGC
CGGCGGTGCGGGCGATCACGAACAGGGGAGTGAACATCGCGGTCGGCACGCCCATCATGT
GGTAGCTGACGGCGCTGAACCAGTCCAGGTTCGGGAACATCTTCTTGATGTCCCACATCA
CCGATTCCAGGCGCTCGGCGATGTTGTACATCTTCATGCTCGACTGCTCTTCGGACAGCT
CGCGGGCCACGTCCTTGATCACCTTGTTGCGCGGATCAGAGACGGTGTAGACCGGGTGGC
CGAAACCGATCACCACTTCCTTGCGCTCGACGCGGGCCTTGATGTCTTCCTCGGCCTCAT
CGGGACTGTCGTAGCGCTTCTGCACTTCGAACGCCACTTCGTTGGCGCCGCCGTGCTTCG
GACCGCGCAGCGCGCCGATGCCACCGCAGATCGCGCTGTACATGTCGCTGCCGGTGCCGG
CGATGACGCGGCAGGTGAACGTCGAGGCGTTGAACTCATGCTCCGCGTACAGGATCAGCG
AGGTGTGCATCGCCTTCACCCACGATTCCTGCGGCTTCTCGCCGTGCAGCAGGTGCAGGA
AGTGACCACCGATCGAGTCATCGTCGGTTTCCACGTCGATGGCACGGCCGTTGTGGCTCC
AGTGGTACCAGTACAGCAGCATCGAACCGAGGCAGGCCATCAGCTTGTCGGCGATGTCAC
GCGCGCCCGGATGGTTGTGGTCGTCCTTCTCCGGCGCCACGCAGCCGAGCACGGACACGC
CGGTACGCATCACGTCCATCGGGTGTGCCGACGGCGGAAGCTCTTCCAGCGCCGCCTTCA
CCGCAGCAGGAATGCCACGCAGCGACTTCAGTTTGGCCTTGTACGAAACCAGCTCGGCGC
GGGTCGGCAGCTTGCCGTGCACCAGCAGGTAGGCGATTTCCTCGAACTCGCTGGTGTTGG
CCAGGTCCAGGATGTCGTAGCCGCGGTAGTGCAGGTCGTTGCCGCTGCGGCCCACGCTGC
ACAGCGCGGTGTTGCCGGCGGCGGTGCCGGACAGGGCGACGGACTTCTTCGGCTTGAAGG
TCGGGGTTGCGGTCGTATCGTTCATGTTTCCCTCCGAAAACTCGATGGTGCAGGGTACTG
CTTATTTCTTGGCGGCGAACAGTGCATCGAGCTGCTGCTCGAAGGCGTGGTAGCCGATGC
GGTCGTAGAGTTCTTCGCGGGTCTGCATGGTCTCCACCACGTTGCGCTGGTGGCCATCGC
GGCGCACCGCCTGGTAGACGTTCTCGGCGGCCTTGTTGGCAGCGCGGAAGGCCGACAGCG
GGAACAGCTGGATCGCAACGCCGGCAGAAGCCAGTTCATCGCGGCTGAACAGCGGGGTGG
CGCCGAATTCGGTGATGTTGGCCAGCACCGGCACCTTCACCGCGTCGACGAAGCGGCGAT
AGGTGTCCAGGTCGTAGGCCGCCTCGGCGAAGATGCCGTCCGCACCGGCCTCGACACAGG
CGATGGCGCGCTCGATAGCCTTGTCCACGCCGTCCACCTGGATGGCATCGGTACGCGCGA
TCAGGAAGAAGTCCGGATCGGTCTTGGCATCGGCAGCCGCCTTCACGCGGTCGACCATTT
CACCCTGCGAGACGATTTCCTTGCCCGGGCGGTGACCGCAGCGCTTGGCGCCGACCTGGT
CTTCGATGTGGCAGGCGGCCGCGCCGGCCTTGATCAGCGACTTCACGGTGCGCGCGATGT
TGAACGCGCTCGGGCCGAAGCCGGTGTCGATGTCGACCATCAACGGCAGGTCGCAGACAT
CAGTGATGCGGCGCACGTCCACCAGCACGTCTTCCAGGGTGTTGATGCCCAGGTCCGGCA
GGCCCAGCGAGCCCGCGGCAACACCGCCGCCGGACAGGTAGATGGCGCGGAAGCCGGCGC
GCTTGGCCAGCAGGGCGTGGTTGGCGTTGATCGCGCCGATCACCTGCAGCGGCAATTCGG
CAGCCAGCGCCTCACGGAAGCGGGCACCGGCGGAGAAAGGAGTGGAAGCGGTCATGCGGC
AATCCAGGTTGAAGTACGGGAAAGAGAGCGCAAGCACCATGCCAAGCTGCAAGCCGTTGA
TTTCACGGGAATGACGCCCATGCAACAGCGAAACATATGAAACATTGAAACAGATGTATC
ATGAAACATCCCGTCCAACGCGCGCCGCCATGTACCTGCCCCGCTCGCCCCTGCGCCACG
CCGATGCCGACCCCAGTCGGCCGGTGATCTGGACCGTCAGCGTCTCGCGGCTGACCGGTC
TTCTCGGCGACGTCATTCCCGAGTTCGATCGCCGCGCGCGTATCGAGCAGATCAACCTCG
GCTTCGAGGAAGCGGTGGACGTGATCGGCCAGCGCCTGCGCCGCGAGCACTGCGACGTGG
TCATCGCCGGCGGCTCCAACGCAGCCTGGCTGCGCAGCCGGCTGGAGCTGCCGCTGGTGC
CGATCCAGGCCAACGGCTTCGACCTGATGGAAGCCTTGGCGCGCGCACGGCGGATCGCCG
GCCGTATCGGCCTGGTCACCCACGCCAGCGACGTGCCGGTGTTCAGCAACTTCCAGCAGA
GCTTCGGCCTGGACATCGAGCATCGCCGCTTCGTCACCCGCGAGGACGCCCGCGACTGCA
TCGCCGACCTGCGCGCCAACGGCATCGAGGTGATCGTCGGCACTGGCATGGCCATCGACC
ACGCCGAACAGGCCGGCCTGCCCGGCGTGCTGCTGTACTCGGCAGATTCGGTACGGCAGG
CGTTCGAGCACGCGTTGGAACTGACCCAGACCCTGGCCCGCTCCGGCGGCAGCCGGCCCG
CGCCGCGCCGCCGTGCCGCACCGCGCAGCGATGCCCACGCCCTGCTCGGCGACAGCGAGG
CCATGGCACAGGTGCGCGCACAGATCGCGCTGTACGCCCCGCATGACAGCACCGTACTGG
TCACCGGCGAAACCGGCACCGGCAAGGAACTGGTGGCGCGCCAGCTGCACGCCGCCAGCG
GACGCCGTGGCCGCTTCGTGGCACTGAACTGTGGCGCGATCAGCGAATCGCTGCTGGAAG
CGGAGCTGTTCGGCTACAGCGATGGCGCCTTCACCGGCGCACGCCGTGGCGGCCGCGTCG
GCCTGGTTGAGGCCGCTGACGGCGGCACCCTGTTCCTGGATGAAATCGGCGAACTGCCGC
TGCCACTGCAGACCCGCCTGCTGCGGGTGCTGGAAGAACGCGAGGTACTGCGTGTCGGTG
CCACCGAGCCGACCCCGGTCGACCTTCGCGTGGTGGCCGCGACCCTGCAGTCGCTCGAGC
AGCGCGTGGCGGCCGGCAGCTTCCGCCGCGACCTGTATTACCGCCTGGCCGCGCTGCGCA
TCGCCCTGCCCGCACTGCGTGCCCGGCGCGGTGACATCCCGCTGCTGGCGCAGCATTTCT
TCCGCCAGCTGCGTGGTATCGACGCGCCACTGGATGCGGAGGCACTGGCGGTGCTGACCA
CCGCCGAGTGGCCAGGAAACGTGCGCGAATTGCGCAATCTGGTGGATCGGCTGCGCATCC
ATTGGCAACCCGGTGAAGGGCTGATTGATGCCGCGCGACTGCTGCAGCTGGCACCCGAGC
TGGTGAATGAGGGCGCCGCTGCGCTACCGGTGGAAAGCAACGGCAAGCGGCCGCCGCGTG
CGCAGTTGGAAACGCTGTTGCAGGAACACCGCAATGACCGCGAGGGGATGGCGCAGGCGC
TGGGCGTCTCACGCACTACGCTGTGGCGCTGGCTGCGCGCGGAGAATCTGTAGAGTCGAG
CCATGCTCAACTCCATGGAAAAGCCGAGCATCAATCAACGCTACGTACCGCTTGCCTCAC
CGAGATACCACATCATGAAGCCATGGAAGCTCTCCCACCGAGGCTGCTCTTGTCCCGTCA
CAAACTGATCGTGGCGAGCCAGGCGGTAGTCATGTACCTCTTCAGTAGACATATCGTACA
AATACATTCCCTCACCCTCGTCAGATGACAGCGGAAGAAAATTAACTGGGAGCTCGTACC
GATCCCAAACGTACTCAGCCTGGTCTGGAATCTTCGGAATTCCAGGGCCAACGATACGCA
ACAACTCAAGCCTACCGCTCACGGCAGGCAGCGCGCCATTGATCGCCATGTAGAACATCC
ACATATCGCAGTGAGGAGCAACGCCCAAGCGACGCATGACCTCGGCCGCCGAAGCGCAAT
CAGGATTCCGACGATCCGGGTACGCGCGAACTACGCGCTGGATCAGATCATTCATCCGCA
TTCAATTGCCTCCGCATCACTCAATGTTCAACACGCCCAGCGCACTTCTATCGCGAATCG
TCCACTCCCAACTGCGGCAATCCACAACAGCAGCACACCCAGCGGCACCTCGCTCAGGTA
GAAGAACCAGCTCAACCAATCCGGTACGCTCAGTCCCGCAGGAATGCGCGCGATGCCATC
GGTCAGCGCCGCCACCGCACAGATCCCCGCCAGCAGCAGGGCCGAAGGCCGGCTGAGCAG
GCCCAGCACCAGCAGGCCGCCTGCAATCCATTCAATGCCGCCGAGTACCGGCGCACTGAA
CACCGGGAACGGGATCCCCGCATCAACCAGCGTATGCACCATGCGTTCGCGGCCCGCATC
GGTGAACACCTTGTTCCAGCCGGACACGCAGAACATCACCCCGGCGACGATGCGGGCGAT
CAACAGCAGGAACGCTTCCACGCCGTGACGCGGCGGCGGCACCGCAAACAGGCAACGCCA
GGAGGGCATGGCAACTCCGGAAGTCGAGATCATCCATCGGAGTGTGCCGGTTATGGGCCT
GCTCGCAGATGAAGCAAGCCGGTCCATTTGCGACAGCCTGCTCTTGTGGAGTCGAGCCCT
GCTCGACTGCCTCATGCGTCGGCCAGCAGAAGCTCGATCTCCTCCACCTGCACCACCGGC
ACCTGCCACGGATGATGCGGCACGATGCCCTGTTCGAAGATGCGCTGCAGCCGCTGCGGA
TCGCGCGGCAGGCAGAATTCCAGGCGTACGCTGTCGACCACTTCGGTGCGCCCCGCCTCA
CCCTGCACGGGCGACGCACCCACGCGCGGGCGGAACTGTTCGAACCCCGGCGCCGACCAC
CACATGCCGTGCTCGTAGTCGCCGGCCACCAGGGCATCCACCGCCAGGATGCCCTGCTTC
ACCGCGCCCAGTGCTGCCGACGGCACGAACACCACCACGCGGTACAGCGCCACGCGATTC
ACGCCGATGGCTCCAGCGGCATGCGGAAATAGACGACCCGTTCGGTCTCTTCGAAGCCGC
AGGCCCGATGCGCGGCGTGAGCCTGCACGTCTTCCACGCGACTGTCCGAGGCCAGTTCGC
GGCAGCCCGCATCGCGCGTCCACGCCTGCACCGCCGTCAGCAGGGCGCGGCCGACGCCGC
GACCTTGCCACTGCGGCTGCACGTACCAGCCCTCCAGGAACCCCACCGGCGAAGACTCGG
TGCCGTTCACGTAGTCATGGCGCAGGCGCACTTCAGCGAAACCAACCGCCTCGCCATCCG
CCGCACAGGCCAAAAACACAGCACCCTCGGCATCTGCCAGCGACTGCGTCAGTTCCTCCA
GCGGATCATCGGCATCAGTCCACAGGCCGAGACGCAACTGCGCCCACGCGGCCGCATCGG
CCGGCGTGGCCTGGCGGATCGTGGGCGCGCTGTCGATCACGGGTACAGCAGGCGCTTGCT
CCAGCGCCCTTCGGCACCGGCTTCATAGCACCAGCGTTCGTGCAGGCGGAACTGCGCGCC
GTACCAGAACTCGATGCGGTCGGGCACCACGCGCAGGCCGCTCCAGCCCTCCGGGCGCGG
CACATCCTTGCCCTCGAAGCGGGCTTCGACCTCGGCCACGCGCGCATCGAATTCCTCGCG
CGTTGCCAGCGTCTTCGACTGCTGCGAGGCCCACGCGCCAATCTGGCTCATGCGCGGGCG
GCTGGCGAAATAGGCATCGGCTTCGGCATCGGCGACCTGCTCGACACGGCCTTCAATGCG
CACCTGGATACCGGCCTCGCGCAGGCTGCGCCACAGGAACAACAGCGCGGCCTGCGGATT
GGCCTGCATCTCCTGGCCCTTATGGCTGTCCAGGTGGGTGTAGAACACGAAACCACGCTC
ATCGAACGCCTTCATCAGCACGGTACGTGCAGAGGGACGCCCGTGCGTATCGGCGGTGGC
CACGGTCATCGCGTTCGGCTCGACCTCGCGGCTCTGTTTGGCCTCTTCGAACAGGCCGGC
AAACGTGGACAGGGCTTCGGCGTACAGGTCGCTCATGATTGCGTTCTTCTCACACGGATT
GGGCTATTGTGGCTGCATGGCCGCTGCTGCGTATATGCCCCAGGTGAAAGGATTCCCCGA
AACATTGGCCGAACAGGTGCTGGACGATGCACTGGGCAGCGGTGCAGCGGTTCCAGTATT
GGCGATCAGCGGCCTGCAGGGGAGCGGCAAATCGACGCTGGCCGCGCAGGTGGTGGCGCG
CGCCCAGTCGCGCGGCCTGAACGCCGCCACGCTGTCCATCGATGATGTCTACCTGACCCG
CGCACAGCGGCAGCGGCTGGCCCGCCAGGTGCACCCGCTGCTGATCACCCGAGGCCCGCC
GGGCACCCATGACCTGCCGTTGGCCCACGCGGTGCTGGACGCCGTGGCCACACGCCAGCC
CTTCGCGATGCCTCGCTTCGACAAGCTGGCCGATGAACGCCTGCCCGAAGCGCACTGGCC
GCAGCTGCAACGACCGCTGGACCTGCTGGTCTTCGAAGGCTGGTTCCTGGGCACCCCCGC
GCAGGATGACGACGCGCTGGACAGCCCGTTGAACGCACTGGAGCGCGAAGCCGACGCCGA
TGGTCGCTGGCGGCGCTGGTGCAACCAGGCGCTGGCCCGCGACTACCCGGCGCTGTGGCA
GCGCTGCGACCGCCTGTGGTTCCTGCAGCCGCCGGATTTCTCGGTGGTACCGCGCTGGCG
CTGGCAGCAGGAGCAGAACCTGCAGGCCGCGCAGCCGGGCCGGCACGGCATGAGCCGGCC
ACAGCTGGAGCGCTTCGTGCAGTACTACGAGCGGGTCAGCCGCCAGGCGCTGCATGCCCT
GCCTGCCCTGGCCGACCACGTGGTGGTGCTGGACGGCCAGCGACAGGTGCAGGACGTGCG
CTGAGCGCGCCTATTCCACCAGGAAGGTCACCCGCAGGTTGACCCGCCATTCGGTGATTT
CGCCGCTGCCATTGGTCACCACCTTGGTTTCGTTCACCCAGGCGCCCTGGATGCCCTTGA
CCGTCTCGGAGACCTTCTTCAGACCGCTGCGCACGGCGTCCTCCACGCTCTTCGGCGAGG
AGGCGGTGATTTCGATGACCTTCGCGACCGTCATGGCCTGTACTCCGGTTGGCGCGGGAA
ACCCCGCAGGAACGCCTACCCTGACGTGAAGGACGTAAAGGCCAGGGCACGGAGGTGTTA
GCATCACAGGGCATGAATCCTGCTCCGAACCTGATCCTGATCGGCCCGATGGGCGCCGGC
AAAACCTGCATCGGCCGCCGCCTGGCCGAGCGCTTCACGCTGGACTTCGTCGATGTCGAC
CAGGCCATCGTCGATGCCGCCGGCGCCAGCATCCCGACCATTTTCGAGCACTCCGGCGAA
GCCGGCTTCCGCAGCCATGAACGCGAGGCGCTTGCCCGCGTGCTGGAGGGTCGCGGCCAG
CTGGTCTCCACCGGTGGCGGCGCGGTGCTGGATCCTGGCAACCGCGCGTTGATCGCCCAG
CGCGGCTTCGTGGTCTACCTGCGGGTCAGCGTGACCGCGCAGCTGGAACGCCTGGCCCGC
GACAAAGGCAGGCCGCTGCTGCAGCGCCCGGACCGTGAGCAGGTGCTGCACGATCTGGCC
GCGCACCGCGACCCGCTGTACCGCGAACTGGCCGACATAACCCTTGATACCGACCCGTAC
ACCGCTGCCGACGCGACCGCCCACCTGGTGGTCAAGCTGGCCACGCAATGGCAGCGCCAG
GACCTGACCCCATGACTTCCCCCGCCCTGCTGCAGGTCGCCGTCGGCGGCGACCGCCCTT
ACTCCATCACCATCGGCGCCGGTGCGCAGGCCGACGGCGCCGCGCTGGCCTCGCATGTGC
GTGGCCGCCACGTGCTTTTGCTCAGCGACAGCGAAGTGGCCCCGCGCTATCTGGATGCCG
TGAAGCAGACCCTTCTGACCGCACGCCCCGACCTGATCGTCGGCGAGCATGTGCTGGCCG
CGGGCGAAGCCTCCAAGACGCTGGCCGAATTCGGCCGTGCCATCGAAGCGCTGGCCGCGA
TCGGCGCCACCCGCGACGCCTGCGTGTTCGCCCTCGGCGGCGGCGTGGTCGGTGATCTGG
CCGGCTTCGCTGCGGCCTGCTGGATGCGCGGCGTGGACTGCGTGCAGCTGCCGACCACCC
TGTTGGCGATGGTCGATTCGTCGGTGGGCGGCAAGACTGCGGTCGACATCCCGGCCGGCA
AGAACCTGGTCGGCGCGTTCCATCCGCCGCGCGCGGTGATCGCCGATACCCGCGTGCTGG
CCACCCTGCCGCCGCGCGAGCTGCGTGCCGGCCTGGCCGAAGTGGTGAAGTACGGCGCGC
TGGGTGATGCCGTGTTCTTCGAATGGCTGCAGCAGCATGCCGATGCGCTGCTGGCCGGCG
ACGATGCGGTACTGGCCGAAGCCATCGCGCGCAGCTGCCGGCACAAGGCTGCCATCGTCG
AGCGTGATCCGTTCGAGAAGGGCGAGCGCGCCCTGCTCAACCTCGGCCATACCTTCGGCC
ATGCCATCGAAACCGAGCAGGGCTACTCGGCCCCGGGCCGCGATGCGCTGAACCACGGCG
AGGCGGTGGCGGTGGGCATGGTGCTGGCCGCGAAGCTGTCCACTCACCTGGGCCTGGCCG
ACGATGCCGATCGCGCACGCCTGCAGGCGCTGCTGGAACGGCTCGGCCTGCCGGTGTCGA
TCCCGGCCGGGCTGGACCCGCAGGCCCTGCTCGGCCGCATGCGGCTGGACAAGAAGAATG
TGGCCGGCCGCCTGCGCCTGGTGCTGTGGCGCGGCATGGGCCGCGCCGAAGTGGTGCCGG
ACGTGGATGAAGCCGCGGTGCTGAAGGTGCTGTCGGCCCGGTAGTGCCGGCCGCTGGCCG
GCAACGTCAGCAACGAGGAAGCCCGCCAGCCGCCGGCACGACCACGTTGCGGCCGGGGTC
ACCCTGGCCCCGCTACAATCGGCCCATGCACGTCTACCTGCAACATCCCGACGCCGGTGC
GCAGGCACCGCGCTTCCTGCGCCTGAGCCTGCAGCCGGACCTGTTCGGCGGCTGGGAGCT
GCTGCGCGAGAGCGGCCGCCTCGGCAACCGCTCGCAGCTGCGGCGCGAGCTGTTCCTGCA
GGCCGACGAAGCCCGTCATGCCTTCGAGCAGGCCCGCGATGCCGAACTGCATCGCGGCTT
CCAGATCCTCTCGCACGGCGACTGACGCCGCTGCCAACTTTCGTCCAAGGAATGCCCATC
GTGACCAGCCCTCTCCGCAACGATCGCCTGCTGCGCGCCCTGCGCCGCGAACCGGTGGAC
TGCACCCCCGTCTGGCTGATGCGCCAGGCCGGCCGCTACCTGCCGGAGTACCGCGCAACC
CGGGCCAAGGCCGGCAGCTTCCTGGCCATGGCCAAGAACCCGGAAATCGCCTGCGAAGTC
ACGCTGCAGCCGCTGCGCCGATTCCCGCTGGACGCAGCCATCCTGTTCTCGGACATCCTC
ACCATTCCCGATGCGATGGGCCTGGAGCTCTACTTTGTTGAAGGCGAAGGCCCGAAGTTC
CGTCATCCGGTGCGTGACGAAGCGGCCATCGCCCGGCTGGCGGTACCAGACATGGAGCAG
GACCTGGGCTATGTGATGGACGCAGTGCGCCTGATCCGTCGGGAGCTGGACGGCCAGGTA
CCGTTGATCGGCTTCTCCGGCAGCCCCTGGACACTGGCCTGCTACATGGTGGAAGGCGGC
GGCAGCAAGGATTTCGCGCGCATCAAGGCAATGGCGCTGAACCATCCGCAGGCCCTGCAC
CGCCTGCTGGAGGTCACCACTGACGCGGTGATTGCGTACCTGGGCGCGCAGCGCGCGGCC
GGTGCGCAGGCGCTGCAGGTGTTCGACACCTGGGGCGGCGTGCTGTCGCCGGCCATGTAC
CGCGAGTTCTCGCTGCGCTACCTGCAGCGCATCGCCGAGGGCCTGGAGCGCGGCGAAGGC
AGCGAGCGCACGCCGCTGATCCTGTTCGGCAAGGGTACCGGCCTGCACCTGGAAGCGCTG
TCGCAGACCGGCGCCGATGCACTGGGCCTGGACTGGACGCTGGATCTGGACGAGGCGATG
CGCCGCACCGGTGGCCGCGTCGCGCTGCAGGGCAACCTCGACCCGACCACGCTGTACGCC
TCGCCGGATGCGATCGCCGCAGCCGCAGCGCGGGTGCTCGACACCTACGCCGCCGGCAAT
GGCGGTTCGCGCGAGGGCCACGTGTTCAACCTCGGCCACGGCATGTCGCCGGACATGGAC
CCGGCCCACGTGCAGGTGCTGGTCGACGCGGTGCACGCGCACAGCCAGCGCTGAGCATTC
GGCATACGGTTGCGGCGCGATGTTGATCGCGCCGTGACCCACAGTGCGCGATCATGGCAT
CCCCCACGCTGCACCGGCCGCACCCCATGTCCACATCGCCATCGACCTACAACCGCCAGC
GCCCCCTGCTGTGGCTGGTGTCCTTGGCGATCTTCATGCAGATGCTGGACTCGACCATCG
TCAACACGGCATTGCCGGCGATGGCGGCCAGCCTGGGCGAAAGCCCGCTGCAGATGCAGT
CGGTGGTGTTCAGCTACGCGCTGGCGGTGGCCACCTTCATTCCCGCCTCGGGCTGGATCG
CTGACCGCTACGGCACCCGTCGCACCTTCCTGGTGGCGATCATTCTGTTCACCCTCGGCT
CGCTGGCCTGCGCGCTGGCCCAGCACCTGCACCAGCTGGTCGGTGCGCGCGTGCTGCAGG
GCATCGGCGGCGCAATGCTGCTGCCGGTCGGCCGGCTGGCAGTGATGCGATCAGTGCCGC
GCGAGGATTTCCTGCGCGCGATGAGCTTCATTGCCATCCCGGCCCTGGTCGGCCCGCTGA
TCGGCCCCACGCTGGGCGGCTGGCTGGTGGAGATCGCCTCGTGGCACTGGGTGTTCCTGA
TCAACCTGCCGATCGGCGTGATCGGATTCATCGCCGCGATGAAGATCATGCCCGACCACT
ACGCCAGCCATCGCACCCGTTTCGACCTGCGTGGCTACATCATGCTGGCCTTCGCGATGG
TGGTGCTGTCACTGGCGCTGGACGGCATCTCCGGACTGGGCACGCCACACGCGCTGGTGA
TGCTGATGACCGTTGCAGGGCTGGCGGCGCTGGTGGGTTACTGGCTGCACGCTGCCAATT
CGACGGCGCCGTTGTTCTCGCTGGCGCTGTTCCGCGTACCCAGCTACCGCATCGGCATTC
TCGGCAATCTTTTCTCGCGCATCGGCAGCAGCGCCATGCCGATGCTGATCCCGTTGCTGC
TGCAGGTCGGCCTGGGCCTGGGCCCGATGAACGCCGGCCTGATGATGGTGCCGGTGGCAG
CCGCCGGCATGGTCTCGAAGAAGCTGGCAGTGAAACTGGTGGAGCGCTACGGCTACCGTC
GCGTGCTGATGGTCAACACCGTGCTGGTGGGCCTGGCGATGGCCAGCTTCATCCTGATGA
CACCCGGCCAGCACCTGGCCTGGCGCCTGTTGCAGCTTGCGTTCTTCGGCGCGGTCAATT
CGCTGCAGTTCACCGTGATGAACACCGTGACCCTGCGCGATCTGGACCGTGAGTTCGCCA
GTTCCGGCAACAGCCTGCTGTCGATGGTGATGATGCTCGCCGCCGGCTTTGGTGCTGCTG
CGGCCGGCAGCCTGCTGGCCGCGTTCGGCAACCACCTGGACAGCAACAGCGCCACCGCCG
CGCTGCATGCCACGTTCCTGTGCGTGGGCGCGATCACCCTGACCTCGACGATGATCTTCT
GGCAGCTGCCCGATACCAAGCCGGAGCCACGGCAGGTCGAGCACGTTGCGGAGTGAGGGT
GGTTCGGCAGGGCTGCCGCCCTGCACCTGCAGAGGCTTCAAGCCAAGGCAACAGCAACGG
CAAAAGCAGGCATTCCGTGGGTGGTGGGGGGGGGGGGGGGGGGGGGGGGGGGGGGGGGGC
GGGGGGGCGGGGGGGGGGGGGGGGGGGGGGGGGGGGGGCTGCCCCCCCCCCCCATCCCCC
CGGCCGGGGGGGCCCCCCGCCCCCCCCCGCGGCCCCCCCCCGCCCCCCCCCCCCCCCCCG
CCCCACCTCTGACAGATTTTCGCGATCGGGTAGATCCACGCCAT
>contig00002 len=424209 cov=30.5 corr=0 origname=NODE_2_length_424209_cov_30.511153_pilon sw=shovill-spades/1.0.4 date=20220914
CAGCAACGGCATACAATCCAGCTTGGCCACGGCCGGCCCCAGTTTGTAGTCTCGACAACC
ACAATCTAGCGGGTCGGCCGTGAGCCTCTCCCCTCAGATGGGAGAAGAACCCTTTTTTTG
CCGGGCATGGCGTGCCAACCAAGGTTGGCACCTACCAGAGCGCAGTCGAGCTTGGCTCGA
CGCTACACGGAACAATCAACCCGCCACCTTGCCCCACACCTTGAAGGTGGTCAGCCACAG
GCCGAGCATGCTGCCGATGTTGGTCAGCATGAACGTCAGCACCACGCGCGTGACCCGATT
GCGGTACCAGCCCTTCAGGCTCTGCGCGTCGTCGCGCAGCTTGAGGAAGTCTTCGTACGC
CGGCTTGCGCAGGCGCGCTTCCACCAGCGCCGAGAATGCGCCGGTCGGGATGCTCAGGCG
GAACGGCTTGAACGGGGCCACCGCGATCGCGGTGAGGATGCTCAGCGGGTGACCGCCTGC
CAGCAGGCAGCCCAGGCCCGCCAGGCCGCCGGTATACATCGCCCAGGTCGCCAGCAGTTC
GGTCCCCACGCCCAGACCACCGCGGTAGAAGCCCACGCCGATGCCGGTCGCCACGATGGC
CAGGATGCCCAGCGTGAACCACGGAATGTTGCGCTTCTTCGGCACCGTCTCCAGCTCGGC
GCGCAGCGGTGCCGGTGCCTCGGTGTCGGTTTCCAGGTAACGCGCCAGGCCTGCCAGATG
ACCCGCACCGACAACCGCCAGCACTTCACGCTGCTGCGGGTTGTGTTCCTCGCGCAGGCG
CGTGGCCATGTAGCGGTCGCGCTCGCCGATGATGGTCTCGTACAGTGCCGGGCTCTCGCT
GGCAAACTCGCCGAAGCTCGATTCCAGCATGTCGCCCTGCTTGAGCTTCTCGATCTCGTT
CTCGCCCACTTCCTCGGACGAGAACAGGCCGGCGCCGAGACCGGCAACCAGCTTCAGCTT
GCCGAAGAAGCCCAACCGCTGCGAGGCGCGGCGGAAGGTCAGGCCGACCTCGCGGTCGAT
CAGGTGCACCGGCAGGTCGCGTTCGCGCGCCAGTTCCACCGCGCGCTTCAGTTCCGCGCC
CGGCTCGATGTCGAGCTGTTCGGCCAGGCGGCGCTGGTAGGCGGACAGGGCCAGGTTGGC
GGCGAACAGGGCGACGCGGCCCTTGCGGATCACCTCGACCAGGTCGAGCTTGGCCAGCGT
GTCCGGGTCGCTCAGCGCCTGCAGGCGCTGCGGGTCCAGTTCAACGGCCACGGCGTCGAA
GCGACCGCTGTCGATGGCTTTCTCCACCGCCTCGACGCTGGCGCGTGAGACATGGGCAGT
GCCCAGCAGGGTGTAGCGCACGCCGTCGCGTTCAACAACGCGTACCGGCTGGCCGGCGAA
CAGGTCGTCGCCGGTCTCGGGAAGGGTTTCGGTCATGGGTTCATTCATTGGAAGGTGCAG
TGTCGGCGCCATCGCCGAGTGCGCGCTGCATCTGCACGGTATCCAGCCAGCGGCCATGCT
TGCGGCCGAGGCCACGGAACACGCCGACCAGCTCGAAGCCGAAGCGTTCGTGCAGCTTGA
TTGAAGCGGTATTGGTCGGTTCGCCGATCACCGCCACCATCTGCCGGTAGCCACGCGCCA
CGCAGGCGTCGATCAACGCCTGCAGCAGGCCGGTGCCAACGCCCTTGCCCTGGAACGCAG
CATCGACGTAGACCGAGTTTTCCACGGTCCACTGGTAGGCAACGCGGGTGCGGTAGGTGT
TGGCGTAGGCATAGCCGGCCACCTGGCCGTCAATCTCGGCGACCAGGTAGGGGAAGCCGC
GGTCGATGATGTCGCGCATGCGGCGCAGCATCTCGGACGCGTCCGGGATGTCGTACTCGT
AAGTGTTGACGAAGTCGGTCACTTCCACCGCGTAGATCGCGGTGATCGCGGCGATGTCGG
CCGGGCCGGCATCACGGATGAGGACGGCCATGCGCGGGCTCCGGCTCAGTCGATGTAGCG
CTTGAGCAGGTCGCCGTAGGCATCGATGCGGCGGTCGCGCAGGAACGGCCAGATGCGGCG
CACATGCTCGCTGCGCTGCAGGTCGACATCGCACAGCAGAACCGTGGCATCGGTGCCGGC
TTCGGCCAGGAATTCGCCCTGCGGGCCCAGCACGTGGCTGTTGCCCCAGAACTGGATGCC
GGAGGCGCCCAGCGGCGAGGCCTCGTGGCCGACGCGGTTGCAGCTCAGCACCGGCAGGCC
GTTGGCCACGGCGTGGCCGCGGTGGCTCAGCACCCAGGCGTCGCGCTGGCGGGTCTTCTC
GTCCTGCACGTCGTCCGGGTCCCAGCCGATCGCGGTCGGGTAGAGCAGCAGTTCGGCACC
GGCCAGCGCCATCAGGCGCGCCGCTTCCGGGTACCACTGGTCCCAGCACACCAGCACGCC
AAGGCGACCCACCGAGGTATCGATCGGCTTGAAGCCGATGTCGCCCGGGGTGAAGTAGAA
CTTCTCGTAGAAGCCCGGATCGTCCGGAATATGCATCTTGCGGTACTTGCCCAGCAGCGT
ACCGTCCTTTTCGAACACCACGGCGGTGTTGTGGTACAGGCCGGCAGCGCGGCGTTCGAA
CAGCGAGCCGACCAGCACCACGCCATGCTTCTTCGCCAGTGCGCCCAGGCGCTCGGTGCT
GGGGCCCGGAATCGGCTCGGCCAGGTCGAATTCGTCCACCGATTCGTGCTGGCAGAAGTA
CGGACCGTTATGCAGTTCCTGCAGCAGCACCAGCTTGGCACCCTGCGCAGCCGCCTCGGC
CACGCGTGCTTCGATCACCGCCAGGTTGGCGGCGGCATCACCGTGGTTGCGCTCCTGGAT
CAGGGCGACGGTAAGGGGGCTGCGCGAGTTCATGCGGGGCGTTCCTGCGGGGGAAAACCA
GCATGTTAGCGCGGATGGACGGCGACGGCGTGTCGCGCGCTGAATGGGTGCGATCGGTAG
TGCCGGCCGCGGGCCGGCAATCCCGTGGATCCATCAGGCAGTGCGGGGTTGCCGGCCCGC
GGCCGGCACTAACGTCATGCCTTCAACAGCCCTTCCGGCAGCTGCATGGTGATGCAGTGC
AGGCTGCCGTTCTGCCAGATCAGCGAGCGGCAGGGCACCTGCACGATCTCGCGGCCCGGG
TGCGCCTGCGCCAGCACGTCGCGGGCCAGGTCATCGGCCGGATCGCCATAGGCCGGCATC
AGCACTGCACCATTGACGATCAGGTAGTTGGCGTACGACGCAGCCAGGCGGCGGCCTTCG
TCGATCACCGGCTGTGCCCACGGCAGCGGGAACAGGCGGTACGGCTGCCCATCCTTGGTG
CGCAGTGCGGCCAGCTCGTTGCCCATCGCCTGCAGTTCGGCGTAGTGCGAGTCGCTCTCG
TCGTCACAGGCCTGGTAGACGATGCTGTCGGCCGAGGCGAAGCGGGCGAGGGTGTCGATG
TGCGCGTCGGTGTCGTCGCCTTCCAGGTAGCCGTGGTCCAGCCACAGCACGCGGTCCTGC
TGCAGCCAGTCGGCCAGGTCGGCACTCAGGCTGGCGCGGTCGCGGTCCGGATGGCGCTCG
TGCAGGCACTTCCAGGTGGTCAGCAGGGTGCCTTCGCCATCGGTCTCGATGCCGCCGCCT
TCCAGCGCGAACGGGATGCTGCGCACCGGCGCGTCGTTGAACACGCCGGCGTGGTCCAGC
ACGCCCACCAGCTGGTCATCCAGGGTGGCGTCGAACTTGCCGCCCCAACCGGTGAAGCGG
AAATCCAGCAGCTGGAAACCGCCGTCGGCACGGCGCAGGGTGATCGGGCCGGAGTCGCGC
AGCCAGGTATCGTCGTAGGCGGCCGTGGTGAAGTGGACCTTGTCCATGTCGATGCGGTTG
GAGCGCAGTCGCATTTCGGCATAGGTCTCCACATCGTCGTCGGCCACGCAGATCAGCACC
GGCTGGAAGCGGGTGATGGCCGCGACCAGGGCGATGTAGGTCTCTTCCACCTGGCCCAGG
CGGTCGGCCCAGTCGGTGTCGGCGGTGGGCCAGGCAATCAGGACGCCGCTCTGGGCTTCC
CACTCGGCAGGAAAACGAAGGGTCTGGTTCATGGTCTCGCTACACAGGCCCGCCCACGGC
GGGTAAAGGGATCAACGGATCGGCGGTTTCGGGCCGATTTCGTTCGGGTCCGCCTGGTTG
GCCACCACGTCGATCACCTTCTGCTTCTCGAAGTAGACGGTGAACTGCGGGTACACCCAG
CGGTTGATGGTCGGCCATTGCCGCTTCTGCCCGCCGCGCGGCTGCAGCTGTTCGCTCGGC
GTGCCGAACTGCGCCTGTACCTGCTGCATGCTCTGGCCGCGCACGGGCAGGGCACCAGCC
GGCTTCTCGCGGGCGCGGTCAACAAGCAGGGTATCGGCCAGCGCCGGTGTGGCGGCGGCC
AGGGTGGCCATCACGGCCAGGGCGGACAGGTAACGCTTCATCTCGATCTACTCCCCAGTG
GTCAAGAAAGGCGATTACAGCAAAATCAGCAGGAAAAAGCCGCATAAACAAAAAACCGCC
CGAAGGCGGTTTCTTGCATCGGGTCGGCCCCGCGCAGGGCCAGCCGCAGCCGTGAAGGCT
GTTGGGCTTAGCGCTGACGCGCCTTGAAACGCGGGTTCGACTTGCAGATGACGAAGATCT
TGCCGCGACGACGGACGACCTTGCAGTCGCGGTGACGGGCCTTCGCCGACTTCAGGGAGG
ACAGGACTTTCATGGCATACCTCGGCGTAAACAGTAGTTGTTCGGGTGGAGCGTGGCCGC
GATATGCGAAAGACAATCGGCAGTTGACGCTCGTTCAAGCCCGCCATTCTACCGGGCTTT
TCCTCGTGGTTTCAAGTGGTTGCACAAAAGATCCCGCTGGGGGTGTCTGGCAGGGGCTAG
AATGACCCCTTCACACGCTCTGGGAACCCCATGAATCCACTCGCTCCCGTCCTGACCATC
GACGGCCCTTCCGGGGCCGGCAAGGGTACCATCAGCCGCATCATCGCGCGCCGGATGGGC
TGGCATTACCTGGATTCGGGGGCGCTGTACCGCGCGGTGGGCGTGGCCGCGAGCTGGGCC
GACATCGACACCTCTGACGCCTCGGCGCTGGTGCGCTGCACCTTCGACACCCATGTTCAG
TTTGTTGAACAGGGCGAGTCGATGCGGGTCATGGTCAACGGCACCGATGCCACCGACGAG
CTGCGCCTGGAGACCACCGGCGCGCTGGCCTCGGCCATTGCCGCAATTCCTGAGGTCCGG
GCCGCGCTGAAGGAGCGCCAGCGCGCATTCAGGGAGCTGCCCGGCCTGGTTGCCGACGGC
CGCGACATGGGCACGGTGATCTTCAAGGACGCCCCCTACAAGGTCTTCCTGACCGCCAGT
GCCGAGGAGCGCGCCGAGCGCCGGCATAAGCAGTTGAAAGACAAGGGGGTTTCTGTTAAC
TTTGATGACCTCCTGCGCGAGATCATGGCCCGCGACGCCCGTGATGCCCAGCGTACCGTG
GCGCCCCTGAAGCCGGCAGACGATGCTGTCCTCATCGACACCACAGGCATCGGCATCGAT
GATGTCGTTGCCCGAGTGATGGATCTGCTTCCGGTTCCGGCTGCCTGATCCGTTCGCGCG
GGAGCACTGCCAGCTGCATCGGTGGTCGCGCAAAGCAGTGCTGTACCAGCTCCGTCGCGC
AATGATGCGTGGCGGTTTTCCTACTACACACGACCTGCGTTTCCGGGGTCGACCAACAGG
CGGGCGGTCGCCATTCCCCTGAAGGGGACGCCACCGACCCATGTGTCCAACAGAGTAAAT
CTAATGACCGAATCATTTGCCGAACTGTTTGAAGCCAGCCAGGCCAATCTGGCCAAGCTG
AAGCCGGGCGCCATCGTCAGCGGTACCGTTGTTGAAGTCCGCGGCGACGTCGTGGTGATC
AACGCTGGCCTGAAGTCCGAAGGCATCGTGCCGATCGAACAGTTCCGTAACGACGCTGGC
GAAATCGACGTCGCCGAAGGCGACATCGTCAAGGTCGCCCTCGACTCGATCGAGAACGGC
TTCGGCGAAACCGTCCTGTCGCGCGAGAAGGCCAAGCGCGCGATGGTGTGGGACGAGCTG
GAAGAAGCGTTGGAAAAGAACGAAACCATCACCGGCCGCATCAGCGGCAAGGTCAAGGGT
GGTTTCACCGTGGACATCAAGGATGTCCGCGCCTTCCTGCCGGGTTCCCTGGTCGATGTG
CGCCCGGTGCGCGATCCGGCCTACCTGGAAGGCAAGGAACTCGAGTTCAAGCTCATCAAG
CTGGACCGCAAGCGTAACAACGTCGTGGTCTCGCGCCGCGCTGTCGTCGAAAGCGAGCAC
TCGGAAGAGCGCGAGCAGCTGATGGACAAGCTGCAGGAAGGCGCGATCCTGAAGGGTGTC
GTCAAGAACCTGACCGATTACGGCGCGTTCGTGGACCTGGGCGGCATCGACGGCCTGCTG
CACATCACCGACATGGCGTGGAAGCGCGTGCGTCACCCGTCGGAAGTCGTGAACGTCGGC
GACGAGCTGGACGTCCGCGTGCTGAAGTTCGACCGCGAGCGCAACCGCGTTTCGCTGGGC
CTGAAGCAGCTGGGCGAGGATCCGTGGGACAACATCGGCCGTCGTTACCCGGCCAACAGC
CGCGTCTTCGGCAAGGTCTCCAACGTCACCGATTACGGTGCGTTCGTTGAGATCGAGCCG
GGCGTCGAAGGCCTGGTGCACGTCTCCGAGATGGATTGGACCAACAAGAACGTCAACCCG
TCCAAGGTTGTGCAGGTTGGTGATGAAGTCGAAGTGATGGTGCTGGACGTCGATGAAGAG
CGTCGCCGTATCTCGCTGGGCATGAAGCAGGTTGCCGCCAATCCGTGGGAAACCTTCGCT
GCCACCCACAAGAAGGGTGACAAGGTGTCGGGCCAGATCAAGTCGATCACCGACTTCGGC
ATCTTCATCGGCCTGGACGGCGGCATCGACGGCCTGGTCCACCTGTCCGACATCAGCTGG
AACACCACCGGCGAAGACGTCGTTCGCAACTTCAAGAAGGGCGATACCCTGGACGCCGTC
GTCCTGGCCGTCGATCCGGAGCGCGAGCGCATCTCCCTGGGCGTGAAGCAGCTGGAGCAG
GATCCGTTCGGCCAGTACATGGCTGCCAATCCGAAGGGCTCCAAGGTCGAAGGCGTGGTG
AAGGAAGTCGACGCCAAGGGCGCGATCATCGAGCTGGCTGACGGCATCGAGGGTTACGTT
TCGGCTCGCGACATCGCCAACGAGCGCGTTGACGACGCCACCCAGCACCTGAAGGTCGGC
GACAAGATCGAAGCCAAGTTCGTGGGCATGGACCGCAAGGGCCGCACCCTGCAGCTGTCG
ATCAAGGCCAAGGACGACGCGGAAATGCGCGAAGTGCTGGAGGAATACCAGTCCTCTTCG
GCTTCCAGCGGCACCACCCAGCTGGGCGCGCTGCTGCGTGCACAGCTGAACGGCAACAAG
TCCGAGTAATCGGCCTTACGCTGTTTGTTGTTTCCTGGACGGCCCGGGCTTCTGCCCGGG
CCGTTTCAGGCTGAGATGCCCCTGATGTGAGCCGGTAATGACCAAATCCGAACTGATCGA
AATCCTTGCGCGCCGCCAGGCGCACCTGAAGGCCGATGATGTCGATCTGGCGGTGAAGTC
GTTGCTGGAGATGATGGGCGGATCGCTGTCCGCCGGGGATCGCATCGAAATCCGTGGTTT
TGGCAGCTTCTCGCTGCACTATCGTCCGCCGCGCCTGGGTCGCAACCCGAAGACCGGCGA
ATCGGTTGCCCTGCCGGGCAAGCACGTCCCCCATTTCAAGCCGGGCAAGGAACTGCGCGA
GCGGGTCAGCAGTGTGCTGCCGCTGGACGCCGATCCGGCCTGAGCCCCCGTCGCGCCACC
GCGTGCGAATCCAGCCGCGGGTCGGATAAGCTACGGACTCCTGCCACTGGAGCTGTCGCA
TGAAGGTCTTTCGTCTGCTGGTCCTGCTGGCGGTCCTGATTCTTGGGCTGATCATTGGTG
CGGTCAACATGACCGCGATGTCGATCAACCTGCTTTTCACTCAATTGCACACCTCGGTGG
GCGTGGCGCTGATCGCTGCACTGCTGGTGGGTGTCGTGGTCGGTGCCGGCCTGGTACTGG
TGAGCGTGGTCATTCCGCTCTACAGCCAGCTGCGCCGTGCCAACAAGTCCGTGGCGGCAA
CGCCGGCCGCGGGTGTTTCCCCCCAATCTTTTGATGGACGCTGATCGAAGATGGATTTCG
TCACCGAGTGGCTTTGGTTTTTCCTGTTCGTTCCGCTGGCCGCACTGGCCGGGTGGGTGA
TCGGCCGGCGCGGTGGCCAGCGCCACGGTGACAACCAGGTCAGCCGCCTGTCCAGCACCT
ACTTCCGTGGCCTGAATTACCTGCTCAACGAGCAGCCGGACAAGGCCATCGAACTGTTCC
TGCACATCGCCGAACTGGACAAGGAAACCTTCGAGACCCAGGTCGCGCTGGGCCACCTGT
TCCGCCGCCGCGGTGAAGTCGACCGCGCCATCCGCCTGCACCAGGGGCTGGTCAACCGCC
ACGACCTGAGCGACGCGCAGCGCGTGCAGGCCCTGCTGGCGCTGGGCGAGGACTATATGA
AGTCCGGCCTGCTGGACCGTGCAGAAACCGTGTTCACCGAGCTGGCGCAGCTGGACCAGC
GCGCCCCGCAGGCGCTCAAGCACCTGATCGGCATCTACCAGGCTGAGCGTGACTGGGAAA
AGGCGATCGACAACGCCACCCGTTTCGAAGACGTCACCGGCGAGCCGATGGGCAAGCTGA
TCGGGCAGTTCGAGTGCGAACTGGCCGAACGTTTCCGCGGCGCCGGCAAGCTGGAAGAGG
CGAGGGCAGCGATTGCCCGGGCCTACCAGGCCGATGCGATGTCGGTGCGTGCCGGCATCA
TTGAGGGTCGCCTGGAAACCGATGCCGGCAATCCGGAAGCGGCCGTGCGCGCCTTCGAGC
GCGCCGCGCGCAACGATCCGGAGTACCTGCCGGAGCTGCTGCCGGCGCTGATGCAGAACT
ATCGCAAGGTGGGCGATCTGGCAGGCGCACGTGCGTTCCTGTCGGAAATGACCGAGCACT
ACCGTGGCATCGCCCCGGTGCTGGCCCTGACCCGGCTGATGGAAGAGCAGGAGGGCGTGG
CTCCGGCCCGAGCCTACCTTGGCCGCCAGCTCAAGGATCGTCCGTCGGTGCGTGGCGAAT
CGGCGCTGATCGACCTGACCCTGGCCGAGGGCGCCGATTCCACGGCGACCCTGCATGACC
TCAAGCACATCACCGACCAGCTGCTGGTGCGCAATCCCGCTTATCGCTGCACCCGTTGCG
GGTTCGGTGCACGTACCCACCATTGGCAGTGCCCGAGCTGCAAGGAATGGGGCACGGTCA
AGCCACTGCTGAACTACGCGGTGCTCTGATCCATGCCGTGGCTCGTGATGGGCGCGCTGC
TGGGGCTGGCCCTGCTGAGTGCGGGCTTGACCTGGGCGGCACGGGGTTATGCCCTGCGCC
AGCAACTGCTGGACCAGCCCGGCGAGCGTCGCAGCCATAGCGTGGCAACGCCGCGCGGTG
GTGGCATCGCCATCGTCATCAGCCTGCTGGTCACCGCCGGTGCAGCGATGTGGGTCTGGC
CTGAATCGACACCGAGCCTGCTGGTGGCCAGCGTGGGCCTGGTGCTGGTGGCGGGCATCG
GCTGGTGGGACGACCACCGGCCGTTGCCGGCCATGCGCCGCCTGCTGGTGCACTTCATTG
CCGCCGCGCTGCTGGCCGCCCTGGTCAAGGTGCATGGTGGAAGCTGGTTGCTGGCCGGGC
TGGTGCTGGTATTCACCGCCTCGTTGATCAACATCTGGAACTTCATGGATGGCATCAACG
GTATTGCCGCCAGCCAGGCCATTGTTGTTGCGCTGGGCCTGGCGCCGGTGCTGCCCTGGC
CGTATTCGCTGGCCGCGGTGGCGCTGGGCCTGGCCTGCCTGGGCTTCCTGCCGTTCAATT
TCCCGCGGGCCCGGATCTTCATGGGTGATGTCGGAAGTGGCGCGCTGGGCTATGCAGTCG
CCGTCGTCCTGGCCATCGCTGCGGTGCGTACCGATATCAACTGGATCCTGCTGCTGGTCC
CGGCTTCGGCGTTCCTCGTGGACGCGGGCTTCACACTGGCGGCGCGCATCATCTCCGGAC
AACGCTGGATGGAACCCCATACCCAGCACGTCTACCAGCGGGCGGTGCAGGCAGGAGCCG
GCCACGCCCAGGTGACAGGGATGTACTTTGCTTTGGGCCTGTTCAGTATTACAGTGCTTA
ATGTCTGCTCCAATTTGCAGCCGAGGTGGGAGGCTGTCCTGGCGGTCGCGTGGTTTCTCG
CGCTGAGCGTCCTCTGGATCCTCCTGCGCAATGGATTGCGTCACCGACAAGGAAATACCT
GACTTATGGCTTCACCCTGGCGGGACAGAATCCTCGGCCTGATGCCGCGTTCGGCCATCG
TCTGCCACGACCTGTTCATGGTCTGGGCATGCTGGCAGCTGCTCCACGCCGGGCGGTACT
CGATCCTCCCCAACGCGCCCTCGCTTCCGCTCTGGAATGTCGACACCACCCTGGTGCTGC
TGCTGCAGGGCCTGGTGTTCTGGCGCGTGGGCCTGTATCGCGGGCTGTGGCGTTTCGCCA
GCGTCAGCGACCTGCTGAACATCTTCAAGGCCAGCTTCATCGGCCTGGTCGGCATCGTGC
TGGTGCTGATGTGGAAGCGTTTCGACGGCGTGCCGATGTCGGTGCTGGTGATCTATCCGT
TCGCGCTGTCGGCGCTGCTGGGCGCGCCGCGCCTGCTGTACCGGGCCTGGAAGGATTACC
AGGCACTGCAGTCGGATTCGAGCGCGCGCCGCGTGCTGATCCTCGGTGCCGGGCAAGCCG
CCGAAACGCTGGTCCGCGATCTGCGCCGCTCCGGCAACTTCGAACCGGTCGGCCTGCTGG
ACGACGCACCGCACCTGCGCGGCGCCAAGCTGCAGGGCCTGCCGATCCTGGGCAGCCTCG
ATGATGCCCCGGCGGTGGTCCGCGAGACTGCGGCCAAGTTGCTGGTGATCGCCATGCCCT
CGCTGGATGCCGCAGGCATGCAGCGGGTGGTCGCCATCTGCGAAAGCACCGGCGTGCCGT
TCCGCACCGTGCCCAAGCTGAGCGACATCCTGCAGGGGCAGTCGCTGCCCGGCCAACTGA
AGGAAGTGGCGATCGAGGACCTGCTCGGCCGCAAGCCGATCACCCCGGACTGGAACCTGA
TCCGTGGCTGGTTGGGCGGTCGCACCGTGATGGTTACCGGTGCTGGTGGCTCGATCGGTT
CGGAGCTGTGCCGCCAGTGCGCGCGCCACGGTGCCGGCCGCATCATCCTGCTGGAGATCA
GCGAACTGCTGCTGCTGACCATCGAGGGTGAGCTGCGTCGCAGCTTCCCCGATATCGAGA
TCGAAGCGGTGCTGGGCGACTGTGGCGATCCTGCGGTGATCCGCCATGCGCTGTCGCTGC
ATCCGGTCGACACCGCGTTCCATGCCGCAGCGTACAAGCATGTACCGGTGCTGGAACGGC
AGCTGCGCGAAGCTGTGCGCAACAACATCCTGGCGACCGAGAACGTGGCCCGCGCCTGCC
TGGAAGCGCGCGTCGAGCATTTCGTGTTCATCTCCACCGACAAGGCGGTCGATCCGGTCA
ACGCGCTGGGTGCCAGCAAGCGCTATGCCGAGATGATCTGCCAGAGCCTTGACCAGAAGT
CCACGCACACCCGTTTCGTTACCGTGCGCTTCGGCAACGTGCTGGCCTCGGCCGGCAGCG
TGGTGCCGCTGTTCCGCGAGCAGATCCTGCGCGGTGGTCCGGTCACGGTCACCGATCCGG
AAGTCACCCGCTACTTCATGACCATCCCCGAGGCCTGCCAGTTGATCCTGCAGGCCGCAG
CCTCGGCCTCGCACGGTGCGATCTACACGCTCGACATGGGCGAGCCGGTGCCGATCCGGC
TGCTGGCCGAGCAGATGATCCGTCTGGCGGGCAAGCAGCCGTACAAGGATGTGCAGATCA
TCTATACCGGCCCGCGTCCGGGCGAGAAGCTGCACGAGACGCTGTTCTATTCGGACGAGG
ACTACCGCGCAACCGCGCATCCGAAGGTCCTCGAGGCCGGCGTGCGCATGTTCTCGCGCG
ATCTGGTGCTGGGCAACGTCCCGCGCCTGCGCGAGGCGGTGTGCAGCTACGACACCGAAA
CCATCAAGGAAGTCCTGTTCGCGACGATGCCCGAGTTCTCGCCAATCGAACAGGATGCTT
ACATTTCATCCGCTAAAGTCGTGCCCTTTCCCGCACGCGAGGCCAACAGGCACCAATGAG
CAAGCGAATTCGCAAAGCAGTTTTCCCCGTAGCGGGTTTGGGGACGCGTTTTTTGCCAGC
AACCAAGACCGTGCCGAAGGAGATGCTGCCGATCATTGACCGGCCGCTGATCCAGTACGC
AGTGGACGAAGCAATCGAGGCCGGCTGTGACACGCTGGTGTTCATCACCAACCGCTACAA
GCACGCGGTCGCCGACTACTTCGACAAGGCCTACGAGCTGGAGCAGAAGCTCGAGCGCGC
CGGCAAGCAGGAGCAGCTGGAGCTGATCCGTCACGTGCTGCCCAATGGCGTGCGCGCGAT
CTTCGTGACCCAGGCCGAGGCGCTGGGCCTGGGCCATGCGGTGCTGTGTGCCAAGGCCGT
GATCGGTGACGAACCGTTTGCGGTGCTGCTGCCGGACGACCTGATCTGGAACCGCGGCGA
CGGTGCGCTGAAGCAGATGGCCGATCTCAACGAAGCCAGTGGCGCCAGCGTCATTGCCGT
TGAAGATGTGCCGCACGACAAGACCGCCAGTTACGGCATCGTTGCGACCGAGGCCTTTGA
TGGCCGCAAGGGCCGTATTTCGCAGATCGTGGAGAAGCCGAAGCCGGAGGACGCGCCGAG
CGACCTGGCCGTGGTCGGCCGCTACGTGCTGAGCCCGAAGATCTTCGAGCTGCTGGAGCA
GACCGGCAGCGGTGCCGGCGGCGAGATCCAGCTGACCGATGCGATCGCGCAGCTGCTGAA
GACCGAAGAGGTGGATGCCTACCGTTTCGAGGGCACTCGTTTCGACTGCGGTACGCACCT
GGGGCTGGTGGAAGCGACGATCCGCTTCGCGCTGGACAACCCGAAGCTGGCAGGGCCGGC
GCGGGAGAAGCTGACGGCGATGTTGGCGGAATAAGGTTTATCAAGCGCTCCGTTCGCGGC
GCCTTGATTGATACGTGGTGGGCGGTACGGGTGGGCCTTTGCAGGACACGCCGTAAACCC
ATCCATGGGGGCTCGATGGCGCCATCCATGGCGCCAACGGTCCTGCAAAGGCCCACCCGT
ACCGCCTGCTAGGTTTCCTGCGGGCGCGGACGGGAAGGGCGGAATCAAGGGCGGGAGCAC
AAGCAAAAAAGGCAGCCTATGGCTGCCTTTTTTGATTGTTGGGGTCAGATCCCTTTGCGT
AGCAAAGGGCTCTGACCCCAGCTTTTGACCTTGCTTTTGCTAAACCCTCCGCCGCGCGGA
ATGTTGGGTGGCGCGGGTGGGTGAGGCTGACCGGGACTGTCAGCGGCATGGGCCAGGCGC
ATGCGCCTGGCGGGTTGGGCAGGACGCCCAACCCCGGCCTTGCTGCGTGCGCAGGATTGC
GCACGCTAGCAAGCCGCTGCCAAGCCCCCATGGGTGAGGGCGCTTTGCTTGCGAAGCACT
GCTTCGCAAGCGCCCGAACGCACAGCCGCCAGCGGCTGGGCCGGTCTGGGGGTTCACGGC
GTGTCCCGGGCAGCCTCACCCACCCGGGCCCCACAGCCAACCAACAATCAGCCGGCAACG
CCTTGATCCTTACAGCGCCTCGAAAATACCCGCTGCGCCCATGCCGGTGCCGATGCACAT
CGTCACCATGCCGTACTTCTGCTGGCGACGACGCAGGCCGTGCAGCAGGGTGGCGGTACG
GATCGCGCCGGTCGCACCCAGCGGGTGGCCCAGGGCAATCGCGCCACCCAGCGGGTTGAC
CTTGCTCGGGTCCAGGCCGCAATCGCGGATCACCGCCAGCGACTGCGCGGCGAACGCTTC
GTTCAGTTCAATCCAATCCAGCTGGTCCTGGGTCAGGCCGGCCTGCTTCAGTGCCTTCGG
GATCGCAGCGATCGGGCCGATGCCCATCACTTCCGGGCGCACGCCGGCCACCGAGAAACT
GACGAAACGGGCAAGCGGGGTCAGGCCGTAGTCCTTGATCGCCTGTTCCGAGGCCAGCAG
CACGGCACCGGCGCCGTCGCTCATCTGCGACGAGTTGCCGGCGGTCACAGTGCCGCCGAA
CTGGCCATTGCGGAACACCGGGCGCAGCTTGGCCAGGCCTTCAGCCGAGGAATCCGGGCG
CGGGCCTTCGTCGGTGTCGGCGATCTTGTTGCGGGTGATGATGCGCTGGCCGTCGGCCAG
GTCCGGCAGGTGCGAGACGATCTCGTACGGGCTGATCTCGTCCTTGAACTCGCCGTTCTG
GATCGCGGCCATGGCCTTCTGGTGCGAGGCGAGGGCGAAGGCGTCCTGGTCTTCGCGCGA
GACCTTCCACTCTTCGGCCACCTTCTCGGCAGTGATGCCCATGCCGTAGGCGATGGCCAC
GTGGTCGTTGTCGAACACGCTCGGCGCCATCGCGATCTTGTTGCCCATCATCGGCACCAT
CGACATCGACTCGGTGCCGCCGGCCAGCATCAGGTCGGCATTGCCCAGGCGGATCGCGTC
GGCGGCCTGCGCCACGGCCTGCAGGCCGGAGGAGCAGAAGCGGTTCACGGTCTGTGCGGC
GATGGTGTTGGGCAGGCCGGCCAGCAGCACGCCGATGCGCGCCACGTTCATGCCCTGCTC
GGCTTCCGGCATGGCGCAGCCGATGATCGCGTCATCGATGCGGTTGACGTCCACGCCCGG
GGCCTGGGCGACGACGCTGCGCAGCACGTGCGCAAGCATGTCGTCGGGGCGGGTGTTGCG
GAACATGCCCTTGGGCGCCTTGCCGACCGGGGTGCGGGTGGCGGCGACGATGTAGGCGTC
CTGGATTTGCTTGGTCATTGCAGTGATCTCTCGAATTTTTTAGCCGGGGTGCCGACCAAC
GGTCGGCACCCACCAGAGGCAGAGGAGTGCCAACCAGGGGTCGGCACCCGCCATCAATCA
GTTGCGCAGCGGCTTGCCGGTCTTCAGCATGTGCGCGATGCGGGCCTGGGTCTTTTCCTG
CTGGGCCAGTTCGACGAAGTGCTTGCGCTCCAGGGTCAGCAGCCACTCTTCGTCCACCAG
GGTGCCGCGGTCGACCTTGCCACCGCACAGCACGGTGGCGATGCGTTCGGCGATCTCGTA
GTCGTACGGGCTGATGAAACGGCCTTCCAGCATGTTGACCAGCATCATCTTGAAGGTGGC
GATGCCCACGTCACCGGCCACCTGGATGCGGCGTGCCGGCAGCGGCGGACGGTAGCCCGC
TTCGGCCAGTGCACGGGCTTCGGCCTTGGCGATGTGCAGGGCCTCGTAGCTGTTGAACAC
CACCTTGTCGGTACTGCGCAGCAGGCCCAGTTCCTTGGCGTTGACCGCCGAGTTGGACAC
CTTGGCCATCGCCACGGTCTCGAAGGTCTTCTTCAGTTCGGCGAACACGTCACCGCCCGG
GCCCGCGGCCTGCGAGGCACGCACGGCCAGTTCCTTCAGGCCGCCACCGGCTGGCAGCAG
GCCGACACCGGCCTCGACCAGGCCGATGTAGCTTTCCAGGAAGGCCACGGTCTTGGCGCT
GTGCATCTGGAACTCGCAGCCGCCACCCAGGGCCAGGCCACGCACCGCAGCCACCACCGG
CACCAGCGAGTACTTGATGCGCTGGCTGGTGCGCTGGAAGTTGGCGACCATCTCCTCGAA
CTGGTCGACCTTGCCGGCCTGCAGCAGGCCGAGTGCACCGGCCAGGTCGGCACCGGCGGA
GAAGGGTTCCTTCTGCTGCCAGATCACCAGGCCCTGGAAGTCCTTCTCGGCGCGGCTCAC
GCATTCCTGCAGGCCGTCCAGTACCTGGTCGGACACGGTGTTCATCTTGGTCTTGAAGCT
GACCACGGCGATGCCATCACCGTCGTGCCACATGCGCAGACCGTCGTTCTCGAACACGGT
CTCGCCCGGCGCGAACTTCTCGCCCAGCAGCGGGTCCGGGAAGCGCTGGCGCTGGTACAC
CGGCAGCGACGAGCGCGGCAGCTTGGCGTTGCGCGACGGGCTGTAGCTGCCCTCGGCGGC
GTGCACGCCGTCGCGGCCGTCGAAGACCCAATCCGGCAGCGGGGCATTGCTCATGCTCTT
GCCGGCGACGATGTCATCGGCGATCCACTGCGCGACCTGCTTCCAGCCGGCGGCCTGCCA
GGTTTCGAACGGGCCCAGCGACCAGCCGTAGCCCCAGCGGATGGCCAGGTCGACATCGCG
CGCGGTCTCGGCAATGTCGGCCAGGTGGTAGGCGCTGTAGTGGAACAGGTCGCGGAAGGT
CGCCCACAGGAACTGCGCCTGCGGATGCTGGCTCTCGCGCAGCTTGGCGAACTTCTCGGC
CGGGTTCTTGATCTTCAGGATCTCGACCACTTCCGGTGCGGCAGTGCGGTCGGCCGGGCG
GTAGTCCTGCTTCTCCAGGTCCAGCACGACGATGTCCTTGCCGACCTTGCGGAAGATGCC
GGCGCCGGTCTTCTGGCCCAGCGCGCCCTTGGAAATCAGCGCGTCCAGCCACTTCGGCGA
CTTGAAGAATTCATGCCACGGGTCATTCGGCAGGGTGTCGCCCATGGTCTTGATGACGTG
GGCCATGGTGTCCAGGCCGACCACGTCGGAGGTGCGGTAGGTGGCCGACTTCGGGCGGCC
GACCAGCGGGCCGGTCAGGCCGTCCACTTCATCGAAGCCCAGGCCGAACTGCTGGGTGTG
GTGGATGGTGGACAGGATCGAGAACACGCCGATGCGGTTGCCGATGAAGTTCGGGGTGTC
CTTGGCGTACACCACGCCCTTGCCCAGGGTGGTGACCAGGAATGCTTCCAGTCCTTCCAG
CACGGCGGCATCGGTGGTGCTGGCCGGGATCAGCTCGGCCAGGTGCATGTAGCGCGGCGG
GTTGAAGAAGTGCACGCCGCAGAAGCGGTGGCGCAGCTGCTCGGGCAGCACGTCGGCCAG
CTTGTTGATGCCCAGGCCCGAGGTGTTGGAGGCCAGCACCGCGTGGTCGGCCACGAACGG
GGCGATCTTCTTGTACAGGTCCTGCTTCCAGTCCATGCGCTCGGCGATGGCCTCGATGAT
CAGGTCGCAGTCCTTCAGCTGCTCCAGGCCGGACTCGTAGTTGGCCGGGGTGATGGCTTC
GGCCAGCGACTTGCTGGCCAGCGGCGCCGGGCTCAGCTTGCCCAGGTTGGCGATCGCCTT
CAGCACGATGCCGTCGGCCGGACCTTCCTTGGCAGGCAGGTCGAACAGCACGGTGTCGAC
GCCAGCGTTGGTGAGGTGGGCGGCGATCTGGGCACCCATGACGCCGGCACCCAGCACGGC
GGCGCGGCGGACTAGCAGGGAATTGGACATGGTGTAGGGCCTTTGTTGGTCAGCAGTTAC
TGGGTGGAATCAAGGGAAGCGGGCAGGGCGCTGGCGCGTGCGGCGGCGCGGAACCCGGCT
TCGGCGAAATGGATCAGTTCGTGGGCGGCATGGGCACGATGCGCCGCTTCGGTGACACCG
GCGGGACGCTTGATCAGCCCGAAGTCGGCCATCGCATAGGTCAGCGAGCCGGCCAGGAAG
TCGAGGCGCCAGTACAGCTCCTCCTTGCTCAGGTCCGGCACGCACTCGCCGATGGCCTTG
CCGAACGCACGCAGCACGTGGCCGTAGTGGTCGGACAGGAACTTGCGCAGGTTGTCGTTC
TTCTCGGCGTAGGCGCGGGCGATCACGCGCACGAAGGCGCCGCCGTTCTGGCGGTCCTGG
GCCAGCGCCAGGGCCGGCTCGACGAAGGCAGCCAGCACCGGGCGCAGTTCACCCGGGTGC
TCGGCGCGGGCGCGCTCGAGCTGCGACAGGCGGGCACCGGTCATCTCGTCCATGCGGCGG
CGGAACACCTCGTTGACCAGGTTTTCCTTGGAGCCGAAGTGGTAGTTGACCGCGGCGATG
TTGACGTCGGCCTGGCTGGTCACCTGGCGCAGCGAGGTGCCGGCGAAGCCGTGCTGGGCG
AACAGCTCCTCGGCCGCGCCGAGGATCCGGTCCTTGGTCGAGAAGTGGGCGGGCTTGGCC
ATCGGTGGGCGGACCTTAATCAAACGATTGTTTGATACTAGGACCAGACGGTACCGTATG
GCATTTTGCAGTGCAGCAAAATCGGCCGGTCCGGTCAGATTTCACTCAGGTCGGTGAATG
GGGTAGTGCCGGCCGCTGGCCGGCAGCTCCTAGGTTGAATGGCGCCCAATGCCGGCCAGC
GGCCGGCACTACCATGCCGCCGCTTTATCTTTTACAATTCGCCTACGTTTATCAGGCTAA
GCCCGCGTCCCGACGCGGGTTTTTTTCATGTTACCCTTCGGGCCATCAGCGGCCCGATTC
CATTGGAGACATCCCATGGCGCTGGAGCGCACCCTTTCGATCATCAAGCCGGACGCCGTT
GCCAAGAACGTCATCGGCGAAATCTACGCCCGCTTCGAGAAGGCCGGCCTGAAGGTCGTG
GCCGCCAAGTACAAGCAGCTGTCGCGTCGTGAAGCCGAAGGCTTCTACGCCGTGCACCGC
GAGCGTCCGTTCTTCAACGCGCTGGTCGAGTTCATGATCTCCGGCCCGGTGATGATCCAG
GCCCTGGAAGGCGAGAACGCCGTCCTGGCCCACCGCGACCTGCTGGGCGCCACCAACCCG
AAGGAAGCCGCGCCGGGCACCATCCGCGCCGACTTCGCCGAATCCATCGATGCCAACGCC
GCCCACGGCTCGGACTCGGTCGAGAATGCCGCGATTGAAATCGCCTACTTCTTCGCCGCC
ACCGAAGTCGTTTCGCGCTGAGAGTAATGCCGTGAACGAGGTCGTACAGTCCCCCGCCAT
CCAGCCGCTGCCGAAGTCGGCACCCACGGCTGGCAAGCAGAACCTGCTCGACCTCGATCG
CGCGGGCCTGGAGAAGTTCTTCGTCGAGGTTCTCGGCGAAAAGAAGTTCCGTGCCCATCA
GGTGATGAAGTGGATCCACCATCGCTACGTCACCGACTTCGATGAAATGACCGACCTCGG
CAAGGTCCTGCGCGCCAAGCTGCAGGCCCATGCCGAGGTGCTGGTTCCCAACATCGTGTT
CGACAAGCCCTCCGCCGACGGCACCCACAAGTGGCTGCTGGCGATGGGCGTGGATGGCAA
GAACGCCATCGAGACCGTGTACATCCCGGACAAGACCCGCGGCACGCTGTGCGTGTCCTC
GCAGGTCGGTTGCGGCCTGAACTGCACGTTCTGCTCCACTGCTACCCAGGGCTTCAACCG
CAACCTGACCACCGCCGAGATCATCGGCCAGGTGTGGGTTGCCGCGCGCCACCTGGGCAA
CGTCCCGCACCAGATGCGCCGCCTCACCAACGTGGTGATGATGGGCATGGGCGAGCCGCT
GATGAATTTCGACAACGTCGTGCGCGCCATGAGCGTGATGCGCGACGACCTGGGCTACGG
CCTGGCCAACAAGCGCGTGACCCTGTCGACCTCCGGCCTGGTGCCGCAGATCGACCGCCT
GTCTGCCGAAAGCGACGTGTCGCTGGCGGTGTCGCTGCATGCGCCGAACGACGCGCTGCG
CGAGACCCTGGTGCCGCTCAACAAGAAGTACCCGATCGCCGAGCTGATGGCCTCGTGCGC
ACGCTACCTGCGCGCCAACAAGCGCCGCGAATCGGTCACCTTCGAATACACCCTGATGAA
GGGCATCAACGACAAGCCCGAGCATGCCCGCGAGCTGGCCCGCCTGATGCGCCAGTTCGA
CAACGCGGTGCAGGCCAAGGATTCGGGCAAGGTCAACCTGATCCCCTTCAACCCGTTCCC
GGGTACCCGCTACGAGCGTTCGGAAGAGGCTCACATCCGCGCCTTCCAGAAGATCCTGCT
CGACAGCAACGTGCTGACCATGGTCCGCCGTACCCGTGGCGACGACATCGACGCCGCCTG
TGGCCAGCTCAAGGGCCAGGTGATGGACCGCACCCGCCGCCAGGCGGAGTTCAACAAGAC
GCTGCAGGCGGGGAAGGGGAGCGATGCCGCGGCCTGACCGCCTCTGGCTGGTTCTGCTCG
CAGGCACGCTGGCCCTCGCGGTCGGCGGCTGCAAATCCCATCCCAAGGCCAAGCTTGGCC
CGAGCGAGGCGCCGGTCTACTCCGTCCGTGATCCGGAAGGGGTGCGGCAGCAGGTGCGCT
GGCAGGAGTTGCTGACCCTGGCCGGCCGCGACATCCAGGGCGGCAATCTCGATGCTGCCG
AGCGCAAGGCGCGCGAAGCCCAGAAGCTGGTGCCGACGGCCCCCGACGGCCTGGTCCTGC
TTGCGGGCATCGACGAGCGTCGCGGTCGCAGCCAGCAGGCCGGCGAGAACTTCCGCAAGG
CTGCCGAGCTGGCGCCGCAACGTGGCGACGTGCTCAACAACTATGGTGCCTGGCTGTGCC
AGCAGGGCCAGGCGGCCGAATCGCTGGTGTGGTTCGATCATGCCCAGCGGGCGCCGGGCA
ATCCCGCCGTCGCCGAAGCGCAGTCCAATGCCGGCAGCTGTGCGCTGGATGCAGGCCAGT
TCGAGCGTGCCGAGCGCGACCTGCGCGCGGCGCTGTCGGCGCTGCCGGGAAACCCGGTCG
CGCTGGAGGCCATGGCCCAGCTCAGCTTCCGCCAGGGCCGCTACATGGAGGCCCGGGCCT
TCGCCGAACGTAGGATTGCGGCTGCACCCGCAACGCGTTCCGTGTTACAACTTGCGTCTC
AAATCGAAGCGCGGCTGGGTGATCGGGCGGCATCTGACCGCTATCTTCAGCGCATTCGAC
AGGAATTTCCGCAGGAAGCGGGCTCCTAACTCCAGGGTTGATGCATTGTGATTGATGACC
AGACTGTGAGCGCTCTCGAGACTGCGGCCGGCTGCGGCACCCGCCTGCGCCAGGCCCGTG
AAGCGGCCGGACTGACCCTTGAGGATGTCGGCTCGCGCCTGCGCATGCCGGTCCAGGTGG
TCAGGTCGCTGGAGGAAGAGCAGTGGCAGAAGCTGGGCGCGCCCGTCTTCGTGCGCGGCC
AGTTGCGCAGCTACGCGCGCCTGCTCGACGTCGATGTGAGCCAACTGCTGGAGCAGGCCC
AGGTGGGTCCTGTCGTGCCGCCCACCCTGGTCAGCCATACCCATACCCCGCGTGCGCGCC
GCATTGCCGAGAATCTCGGCCGGCGCGTGCTGTACGTCGGCATCACCGCCGTGCTGGCCG
TGCCGGTGTGGTTCGCCACCCGCGGCCATTTCGATGGCAGCGCCACGCCGTCGCCGAACA
CGGCCTCGCTGGACGCGATCCCGGCCGCTGTGCCGGTAGCTCCGTCCGCTGCGGGTGTCG
AGCCGGCAGCCCCGGCTGAAGTCGCGAGCGCCCCGGCCAGCAAGCCGGCCGCAACCCCGT
ATGTCGCTTCGCTGTCCCCGGTGCCGCGTTCGGCACCCGCTGCGCCCGCAGCCGCCAATA
CGCTGGAGATGCAGTTCAGCGGCGACAGCTGGGTCGATATCGGTGGTCCGGACGGCGCCA
CGGTCGAAAAGGCGCTGATCAAGTCCGGCGAGAGCCGCAGCTTCACGCCGGGCCAGGTGA
CCCGGGTGACCCTGGGCAACGCCTCGGCGGTCCAGGTTCAGCAGAACGGCGCTATCGTCG
ATCTGACCCCCTACCAGCGAGCCAACGTGGCACGCTTTCAGGTATCCTCTGAAGGCTCCG
TAGTCCCGGTTTCGCACTGAGGCGCGGTTTCACCACCTTCGATTAAACCCAATGGTCCCT
CCCGATGGGCGGGGCGAGAGTACGCATGGCGATCGACGATCTGCTCGACGAGCACGAACA
AAGTGAACGCGTCCGCAGCTGGCTGCGGAAGAATGGCGCCAGCATCCTCGGTGGCGTAGC
CATCGCGATCGGTGCCATTGCCGGCTGGCAGTGGTACCAGAAGGATCAGGGCGGCAAGCT
GGCCTCGGCCAACGTGGAATACCAGAAGGCCCTGGTCGGTCTTCAGCAGAACAAGCTCGA
CGACGCTGCCAAGGCAGTGAAGGCGCTCGAAGCGGGCCCGTCCAGCATCTATGGCGACCT
CGCGGCGCTGCAGCTGGCCAAGGCCCAGGTCGACGCCGGCAAGAACGAAGAAGCGCTGGC
CACCCTGCGCGCCGTGAAGGTCGAAAGCGACCTGCAGCGCGTGGTCGACCAGCGTGTGGC
CCGCCTGCTGGTGGCCACCGGCAAGAGCGACGAGGCGATCAAGCTGCTGGGCAGCGCCAC
CGACAGCAGCAGCCTGGAAATCCATGGCGATGCGCTGATGGCGCAGGGCAAGCGCGATGA
CGCCCGCGCACAGTACGAGAAGGCGCTGAAGTCGCTTGACGTGGCAGCGCCGCAGCGGCG
CCTGCTGGAAACCAAGGTTATGGATGCCGGCGGCACGGTCGCCGCCCCTGCGGAGTCGGT
TTGATGAGTCAGAAGGTCATGATCACCCGCGTCGCCACCGTGCTCCTGATGGGCATGGCC
CTGACCGGCTGCAGCACCATGAAGGGCTGGTTCGCCGGCAAGGACGCGGCAGCGAAGAAG
GCCCAGGAGCCGGCTGAGCTGGTCAAGTTCGAGCCGAGCGTCAAGGTCAACAAGGCCTGG
TCGGTCAACCTCGGCAAGGGCGAGCGCCGCATCGGCGTGCGCCAGGGCCCGGCCGTGGCC
AACGGCCATGTGTTCGCTGCGGCGATCACCGGCGGCGTGCACGCCATCGACCTGCAGACC
GGCAAGAAGGTCTGGACCTGGGAGCCGCAGAAGGAAAAGAAGAAGCCGAAGCTGCGCCTG
TCCGGCGGCCCGGGTGTCGGTGAGGACCTGGTCGTGATCGGCACGCTCGATGGCCAGGTC
ATCGCCCTGGACATCAATGACGGCAGCGAGAAGTGGCGCGCCCGTGTTCCGGGTGAGGTC
ATTGCCGCGCCGGCCGTGGCCCAGGGCCTGGTGTTCGTGCGCAGCAACGACGGCCGCGTC
ACCGCGTTCGATGCCGGCAACGGCACGCAGAAGTGGTTCAACCCGAGCGAACTGCCGGCG
CTGACCGTGCGCGGCAACGCGCCGGTGGTCACCGGTCCGGGCGTGTTGTTCATCGGCAAG
GACGAAGGCGCGGTTGCCGCGCTGGCCATGCAGGATGGGCGTACCCTGTGGGAACAGAAC
CTTGGCAACGGCGAAGGCCGTACCGAGCTGGACCGCATGGCCGATGTCGACGGTGCCCCG
GTGCTGGAGGGCAACACCCTCTTCGTGAGCAGCTTCAAGAACCAGACCATGGCCATCGAG
GGCCCGACCGGTCGCCCGCTGTGGGCGCGCGACCATGGCGGTGCAGGTGGCGTGGCGGTG
TCGTCGGGCAATGTGTTCGTCACCGACAACAAGGGTGGCGTGTTCGGCCTGGACAAGGCG
ACCGGCGCTGCCATGTGGTCGCAGACCGAGCTGGCGCGTCGTTCGCTGACCGGCCCGGCG
CTGCACGGTGATTACGTGGTCGTCGGCGACTACAAGGGATACGTGCACTGGTTGAAGACC
TCCGATGGTGCGATGGCGGCACGGGCGAAGAGTGGCGGTGACGCCCTGCTGGCCCAGCCG
GTCGTCGTCGACGGGGTGCTGCTGGTGCAGAACGTGGATGGCAAGCTGACCGCCTTCCGG
TTGGCAAATTAAAAATTGGAGTAATCGCGATGCTGCCTTTGGTCGCCCTGGTTGGACGGC
CGAATGTCGGCAAGTCGACTATTTTCAATGCGCTTACGCGCACCCGCGACGCGCTGGTCC
ATGACCAGCCCGGCGTCACCCGTGACCGCAACTACGGCGTCTGCCGCCTCGACGAGGACA
ACCATTTCCTCGTCGTGGATACCGGCGGTATTGCCGGGGAAGACGAAGGCCTGGCGGGTG
CCACCACGCGCCAGGCCCGGGCTGCGGCGGCCGAAGCCGATCTGATCCTGTTCGTCGTCG
ACGCCCGCGAGGGCACCTCGGCGCTGGACGACGAGATCCTGGCCTGGCTGCGCAAGCTGT
CGCGCCCGACGCTGCTGCTGATCAACAAGATCGACGGCACCGACGAGGACAGCGTCCGTT
CGGAGTTCGCCCGTTACGGCTTCGGCGAGATGCTGACCGTGTCGGCTGCGCACCGCCAGG
GCCTGGACGACCTGCTTGACGAAGTGATCCAGCGCCTGCCGGAAGAAGGCAGCGGCGAAG
AGCTGGACAACGATCCGAACCGTATCCGCATCGCCTTCGTCGGACGTCCGAACGTGGGCA
AGTCGACCCTGGTCAACCGCATCCTCGGCGAGGAGCGCATGATCGCCTCCGACGTGCCGG
GCACCACCCGCGACTCGATCGCGGTGGACCTGGAGCGCGATGGACGTGAGTACCGGCTGA
TCGATACCGCCGGCCTGCGCCGCCGTTCGCGCGTGGACGAGGTCGTCGAGAAGTTCTCGG
TGGTCAAGACCATGCAGTCGATCGAGCAGTGCCAGGTCGCCGTGCTGATGCTGGACGCCA
CCGAAGGCGTGACCGACCAGGACGCCACCGTGCTCGGTGCCGTGCTCGACGCCGGCCGCG
CGCTGGTGATCGCCATCAACAAGTGGGATGGCCTGACCGAGTACCAGCGCGAACAGGCTG
AAACCATGCTGTCGCTGAAGCTGGGCTTCGTGCCGTGGGCCGAATCGGTGCGCATTTCGG
CCAAGCACGGCTCGGGCCTGCGCGAGCTGTTCCGTGCGGTGCACCGCGCGCACGAATCGG
CGAACAAGACCTTCACCACCAGCGAAGTGAACAAGGCGCTGGAAGTGGCCTACGAGACCA
ACCCGCCGCCGACCATCCGCGGCCACGTCTCCAAGCTGCGCTACGTGCACCCGGCCGGCG
CAAACCCGCCGACCTTCATCGTGCACGGCACCCGCCTGAAGGAACTGCAGGAGTCGTACA
AGCGCTACCTGGAGAACTTCTTCCGCAAGCGCTTCAAGCTGATCGGCACGCCGGTGAGCT
TCATCTTCCGCGAGGGCACCAACCCGTACGAGGGCAAGAAGAACGTCCTCACCGAGCGGC
AGGTCAAGGCCAAGCGGCGCTTGATGAAGCACGTCAAGGGCAAGTGATTCACGGGAAGGC
GGCCGCAGGGCCGCCTTTCTTGTCTGTGATAGTGCTGGCCGCTGGCCGGCAACCCGATGA
TGCCTGGCGTGTTCACGAGGTTGCCGGCCAGCGGCCGGCACCACCCCTACGTCTACAGTC
CTCGATCATGGCGAACTGTTGCGACGAGCGCGGCAATGCGGCAACGCGCATGGGGCGCTG
CGGGGCGCGGCCATCATCGATTCGGGCAGCTGCGCCTGCCCCGTGAGGCTTGCCCAGACC
AGGGTGGTACCCAGTACCCCTGCCAGGTACGCCACCGACACCGCGCCGATCACCAGGCCC
GCGGCATGCTCCAGCCACGGAAGCAATCGGCAACACCCCTGTGCCCAGCGTGGGTGGCTG
CCAAGCCACGCCATCAGCAGGCCGAGCGACAGCGCGACGCCGCCCAGGCAGGCCACGTAA
GCGGCCTTTGTATCCATGTCGGCAACGAGGCCGCTGACCAGGGCTGCAACCGCGAACTGC
AGCGTCCAGTTGTTGATGCTGGCGAGCGCCAACAGGCATCCAGCCTCGGCGTGCGGCCAG
CGGGAGCGGGCCTTCAGGCCCCGGGGCATCTGCAGGGAAAGCGGAGAGAGGGAGGTCAGC
CCAGCGTCGCGCAGGCACATGCCCGCCAGGCGCAGCAGCAGCAGGCAACCCGCGCACTCC
ATCGCCAGCGTCCACAGGCCGCGGTTTCCCAGCATGCCCGCCGCTACGAAGGCCGTGGCG
CAGCTGATGCCCGTACCGATGGCGATACCGAACGATGCGGCCATGGCGGCGTGCCCGCCA
GCGCCCATCGCGGTGCGCAGGATCTTCGCGTGATTCGACGCAGGCAGGAGCATGGCGAAG
CCGTACAGCACCGCGACGATGAAGAACTGCTGCACGAAAACCTGCCACCAAACTACAGAA
AGTGCCGAGTGTGGGCTGCGCTGGACGCGCCGTATTGAACGCTATTGCGACAGGCGCGAA
TTACCGGCATCAGCCCAGCCACAGCGACACGGCGATCCATAGCGCCAGCGCAATCATCAG
CAGCCCTGCGGCCCGTTCCAGCCACGGCAGGGCACGCGCGAATCGACCCAGCACCCACGG
GTGGCCGACCAGCGCGGCAACCAGCAGATCCCATAGCAGGACGATGCCGAACATCCACGC
GCCATATAAGAACTTCGTTGCGGCCTGCGGACCGTTGAGCATCGCCGCCAGCGTTGCGTA
GAACAGCGCATTCTTCGGGTTCAGCAGCGCAGACAGGGCGCCCAGCCCAGCCGCCCTCCA
CCATCCGTGGGCACCGCCCGCTGGCGATCCATCGGCCGCTTCAGCTGCCTGCAACGTCGT
CGAACCCGCATGGCGCAGGAACAGCGTGCCGAGGTACAGCAGGAACCCGCAGCCCGCCAA
CTGCACCGCGATGAACCCTGCGCTGCCTGGGCGCAGCATGGCCGTTCCGGTGAAAGCGGC
TACGATGAAGACGCCATTGCCGAGGGCGATGCCTGCGCAGGCGCCACTGGCGGTGCGCCA
TCCCGAGGTGATCGCGGTGCGTGCAACGAGGAAGAAGTCGGGGCCAGGTGAGAGCAGGGC
GAGAAAATGTACGGTGGCGATGACCAGGAACTGTTCCATCGGGTCCGGCGGCGGCTGGCT
GGGGCGCCAGTCTGGGGATGCGCCGCGCGACGGTATTGAACGTTATTGCAGGCTCAGCGC
CGGTACTGGCCCGGGGTCGCACCGGCGTGGGCCTTGAAGACCCGCTGGAAATGGCTCTGG
TCGGCAAAACCCAGCGCATGCGCGACCACGGCCAGTGCCTGCCCTTCGCACAGCCGCCGG
CGGGCCTCCTGGATGCGCTGGTCAATCTGCCAAGCGTGCGGTGTCAGGCCCGTGGCGCGT
CGGAAGGCGCGGATCAGCTGGTAGCGGCTCATGCCTGCCAGCGATGCCAGCTCCTGCAGG
GCCGGGGTGTGTTCGAGCCGCTGGCGCAGAACGTCCATCACCGGCTGCAAGCGCTGCTGT
AACGCGGCATCTTCAAGCGGGCCGGCGACGGCTACACCATCGTGTTCATCCAGATCGCCG
ACGAACGCGATCAGGGCCGCTTCCTTGACGCTGACCGGATCGTCGGAGAACAGCGTCTCG
TTGAGCTGGCAGTACTGCTGGTAGCGCGGGCGATGGTTGGAGATCCGGATCGGTTCCTGC
TGCCAGTCGGGTTCGGGCAGGTCGTCATACTCGGCGCGGACCTCGGCCATCCAGCGCGGG
TCCAGATGCAGCATCTGGTAGCTCCAGACCTGGCCGGGCAGGGGGTTGCAGGCGTGCACG
CGGCCTGCGGGCACGCCGACCAGACTGCCGGGCTGCAGCAGACGCGGCCCTTTCGCGGCG
CCGGTGAACAGGCTGCTGCCGGCGTCCACGGCGCCGATCGAGAAGGTGTCATGGCTGTGC
GGGCGATGGCAGGCGCGGCTGTCGCACGCCCGTCGGCTTTCGACGAAGGGCATGCGCGGG
TCACGCCAGAATTCGGTGGCAGAGCGCATGCAGCGGTTCCGGGGTGCAGGGGGCAACGCC
CGCATGGTGCCATGTTCGGGGCAGGGCGCGTCGAGGATGTCTGCGCGATAATGCGGCCAT
GAGCATCCAAGAGCTTTCCCCCGCGCGGGCACGCGAGCGCCTGGCCCATGGCGCGGTGCT
GATCGATGTGCGCGAGGCGCACGAACGGGCCGGCGGGATGGCCGAGGGCGCGCGCGGCGT
GGCCAAGGGCGAGCTGCAGGCCGACCCGGCCGCACACCTGCCGCGGCACGACCAGGAGAT
CCTGCTGATCTGCCAGAGCGGCAAGCGCTCGGCCGATGCCGCGCAGTTCCTGCTGCAGGC
CGGCTACACAAACGTCGCTTCCGTGACGGGCGGTACCGTGGCCTGGCGCGAGCAGTCGCT
GCCGCTGGTGCAGCCGCTGGCCAGCGCCGCCGACCGCGACTTCTACGACCGCTATTCGCG
CCACCTGCTGCTGCCGCAGGTGGGCGAGGCCGGCCAGCGCCGGCTGCAGCAGTCGCGCGT
GCTGGTGCTGGGCGCGGGTGGGCTGGGCGCACCGGCTGGGTTCTACCTGGCCGCCGCCGG
GGTAGGGCACCTGCGCTTCGCCGACCACGACCGCGTGGAGCGCAGCAACCTGCACCGGCA
GATCGTGCATACCGAAGCCAGCGTGGGCCAGCTCAAGGTCGATTCGGCGCGTGAGCGGCT
GCTGGCGCTCAACCCCTCGATCAAGGTCGAGGCGGTGCCGGAGCGGGTCACCTCCGAGAA
CGTGGATGCGCTGTTGGACGGCGTGGACGTGGTGCTGGACGGCTCGGACAACTTCCCGCT
GCGCTACCTGCTCAACGACGCCTGCATCAAGCACGCCACGCCGCTGGTGTATGCCGCCAT
CGAGCGCTTTGATGGCCAGGTAAGCGTGTTTGACGCCGGCCGCCAGCGTGGCGTGGCGCC
GTGCTACCGCTGCCTGTTCCCCGAGCCGCCGCCGCCGGAGTTCGCGCCGAACTGCTCCGA
GGCCGGTGTGCTGGGCGTGCTGCCTGGGTTGGCCGGCGTGCTGCAAGCGACCGAGGTGCT
GAAGCTGCTGCTGGGCATCGGCGAGCCGCTGGTCGGCCGCCTACTGCGCTTCGATGCGCT
GGGCATGCGCTTCCGCGAGACCGGCATCCGGCCGGACCCGCAGTGCCCGGTGTGCGCGCC
GGGCGTGCCATTCCCGGGGTATATCGATTACGCCGCGTTCTGCCGGGGTGGGTGAGGCTG
GCCGGGGAATGCCTTGGTAGATGCCGACCTTGGTCCGCGTTTTCGTGCCAACCAAGGTTG
GCACCTACCGAAGCGGGTGCATGGTTGGCACCCACCGACGCGGATGCATGGTTTCGGGAT
GATGCTGGGGGTCGCTCCCTACATCGTTCCACCTCCAAGACAATCCGGCGCAACATGCGT
GCTATTGCCGTCATCGGCATTGCTCTATTGTTGAACCCGATTCTGGATCTTGGGGAACAC
ACCGAATGGCGGTAGAAGCAGCGACCAGCGAGCTGGTCAAGGTCGTGGCCCTGTTGGGCG
CGGCGGTGGTGATGGTGCCTTTGTTCCGCCGGGCCGGCCTGGGCTCGGTGCTGGGCTACT
TCGCCGCTGGCCTGGCGATCGGACCGTTCGGGCTGGGCTGGTTCTCCGACCCCCAGGCGA
TCCTGCATACCGCCGAGCTCGGCGTGGTGATGTTCCTGTTCGTGATCGGCCTGGAAATGC
GGCCCTCGCACCTGTGGAGCCTGCGCAAGGAGATCTTCGGGCTGGGCACGCTGCAGATCG
TTACCTGTGCGGTGGTGCTGACCAGCATTGCCAAGTTGTTCGGCCTGCCTTGGCAGGTGG
CCTTCATCGGTGCCACCGGCTTCGTGCTCACCTCCACCGCGGTGGTGATGCAGCTGCTGG
CCGAGCGCGGTGACATCGCGCTGCCGTCAGGGCAGAAGATCGTCTCCATCCTGCTGTTCG
AAGACCTGCTGATCGTGCCGTTGCTGGCGCTGGTGGCGTGGATGGGCCCGAGCGCGGGCA
GCGCCGATGGCGGGGGTTCGCGCTGGCTGTCGGTGGCGATCGGCGTGGGTGCCATCGTCG
GCCTGGTGCTGGTCGGCCGCTTCCTGCTCAACCCGCTGTTCCGCGTACTGGCCGAGTCGA
AGGCGCGCGAGGTGATGACCGCCGCCGCGCTGCTGGTGGTGCTGGGTGCGGCACTGCTGA
TGCAGCTGTCCGGCCTGTCGATGGCGATGGGCGCATTCCTGGCTGGCGTGCTGCTGAGTG
AATCGACCTTCCGCCACCAGATCGAAGCGGACATCGAGCCGTTCCGCGGCATCCTGCTGG
GCCTGTTCTTCCTCAGCGTGGGCATGGCGCTGGACCTGAGCGTGGTGGCCGGCAACTGGC
AGCTGATCCTCGGCCTGGTGCTGGCGTTGATGGCAGCCAAGGCGCTGTGCATCTACGTGG
TGGCGCGCATCATGGGCAGCGACCACGCGCAGGCGCTGGATCGCGGCGTGCTGATGGCGC
AGGGCGGCGAGTTTGCCTTCGTGCTGTTCTCTGCCGCCGCATCGGCCGGCGTGATCAATC
TGGAAATCAATGCCAACTTCACCGCCGTGGTGGTGCTGTCGATGGCGCTGACCCCGCTGG
TGGTGCTGGTCTACAAGCGCATCGCGCCGAAGCCGACGGTGAACATGGACGGCGTGGACG
AGGCCGAGGGCCTGTCCGGCAGTGTGCTGCTGATCGGCTTCGGCCGCTTCGGCCAGGTCG
CCAGCCAGTCGCTGCTGGCGCGCGACGTGGACGTGACCATCATCGACAACGATGTGGAGA
TGATCCAGAGCGCCTCGCGTTTCGGTTTCAAGATCTACTACGGCGACGGTACGCGACTGG
ACGTGCTGCATGCCTCGGGCGCGGCCACCGCACGTGCGATTGCGGTGTGCGTGGACAAGG
CCGAGGCCGCCGACCGCATCGTTGAACTGGTGGCACACGAGTTCCCGCAGGCCAAGCTGA
TGGTGCGCTCGTTCGACCGCGAACATTCGCTGCGGCTGATCCATGCCGGTGTCGATTTCC
AGATCCGCGAGACGTTTGAATCGGCAGTGTTGTTCGGCCAGGCCGCGCTGGTGGAGCTGG
GTGCGGATGAGGACGACGCGATCGAGATTGCCGAGCAGATCCGTCGCCGCGATGCCGAGC
GTTTCGAGCTGGAGATTGCCGGTGGTGGTCTGAATGCCGGCGCCAAGATGGTGTTTGGCA
ACTCCGGCCAGGGCGTACCGACGCCGACGCCGTTCACCGCGCCGAAGCGGGCAAGCAAGA
CGTTGAACCCGCAGGACGTGCCGGAAGAGGAAGAGTAAAGCCCGGTCGTGCCGGCCGCTG
GCCGGCAGATATGGAAGCGTTCCGGCGTCATGAGGTTGCCGGCCAGCGGCCGGCACTACC
GTGTGGGGATTACCCAAGCCGGCGGTTGGTCGTGCCGGCCGCTGGCCGGCAGATGCGCAA
ACGTTCCGACGTCATGAGGTTGCCGGCCAGCGACCGGCACTGCCGGGTGGGGAATTGCCG
AAGCCGGTGGTTGGTCGTGCCGGCCGCTGGCCGGCAGATACGGAAACGTTCCGACGTCGT
GGGGTTGCCGGCCAGCGGCCGGCACTACCGTGCGGGGAATTGCCGAAGCCGGTGGTTGGT
AGTGCCGGCCGCTGGCCGGCAAATACGGAATCGTTCCGACGTCATGAGGTTGCCGGCCAG
CGGCCGGCACTACCCGTGTGGGGAATTGCCGAAGCCTTTGGTTGGTAGTGCCGGCCGCTG
GCCGGCAGATACGGAAACGTTCCGACGTCATGGAGTTGCCGGCCAGCGGCCGGCACTACC
GGTGCGCGGTGTCGGCGCGCGGCGGTGGGCGAGGGGGCCTGAATCAGGGACAATAGCGTC
CCCGCCGCCCCACGCCCGCTCCCGATGACCGATTCCGCCCCCCAGCATCCTGCCCGCATC
CTCGATGGCCGCCGTATCGCCGAGGCCCTGCTCGACAGCCTGAAGGTGCGCGTCGACGCC
CGCGTCGCCGCTGGCGGCAGCCGTCCGGGCCTGGCTGTGGTGCTGGTCGGTGGCGACCCG
GCCTCGACGGTGTACGTGCGCAACAAGCGCCGTGCCGCCGAGAAGGTCGGCATCGAGGCG
CACGACTACGATCTGCCGGCCGGTACCACCGAGGCCGAGCTGCTCGACCTGATCGACCAG
CTCAACGCCGATCCGAAGATCAACGGCATCCTGATCCAGCTGCCGCTGCCGGGCATCCCC
GACGCGCGCCGGCTGATCCAGCGCATCGACCCGCGCAAGGACGTGGACGGCTTCCACCCG
GAAAACGTCGGCCACCTGGCCCTGCGCGAGTTCGGCCTGCGCCCGTGCACCCCGCGCGGC
ATCACCACGCTGCTGGGCCACACCGACCAGCCGGTACGCGGCCGCAACGCCACCATCGTT
GGCGTGAGCAACCATGTCGGCCGGCCGATGGGCCTGGAGCTGCTGATTGCCGGCTGCACC
GTGACCAGTTGCCACAAGTTCACCCCCAAGGACGTGCTGGAGCAGGCCGTGCGCAACGCC
GACATTCTGGTGGTGGCGGTGGGCCGCCCGGGCATCGTGCCGGGCGAGTGGGTGAAGCCG
GGCGCGGTGGTGATCGACGTGGGTATCAACCGGCTGGATGACGGCCGGTTGGTGGGCGAT
GTCGGGTTTGAGGCCGCTGCCCAGCGGGCCAGCTGGATCACCCCGGTGCCGGGTGGTGTC
GGCCCGATGACCGTGGCCACGTTGATGCAGAACACCCTGGAAGCGGCGGAAGCGCTGAGC
TGACCTGCGATTGGGGAGAACTGCTGTTGTTGGGTGCCGACCGTTGGTCGGCACAATGCC
GGGGCAGGCGGATGACCCGCTCCTGGTAGGTGCCAACCTTGGTTGGCACGATCCGTCCGG
CACCTGGACCCCAGGTGGGGTGAAGGCCTCTGGCTGTTTGTGCCAACCAAAGTTGGCACC
TACCAAAGGCGCTCCAGGACTGGCCCGAGTGATCCTCTTAAGGTGGGTGCCGACCGTTGG
TCGGCACAATGCAGGAGCACAGGTGTCTGAAGGGTAGTGCGGACCAACGGTCCGCACCCA
CCAAAGGCAGGCCGGTGACTCGCTCCTGGTAGGCGCCAACCAAGGTTGGCACTTACCAAA
GGCAGTATGCCGCCGGCCCGGATGGCCCCCTGAGCCAATCACCGCCCGCGCGACACTGCG
TCGCATCTACCCCCTGCCACGCGGCGCGAAAAAGGGGTAAAATGTCGCGCTTCCCCACAT
CTCGGGTATGCCGATGCTGCGCATCCAGGCTGAAGCACTCACTTACGACGACGTCTCGCT
CGTCCCCGCCCACTCGACCATCCTGCCCAAGGACGTCAACCTCGAAACGCGGTTGACCCG
AGACCTGAAGCTGAAGCTTCCGATCCTGTCCGCAGCCATGGATACCGTCACCGAAGCCCG
CCTGGCCATCGCCATGGCACAGCTCGGCGGCATGGGCACCATCCACAAGAATCTCAGCCT
GGAACAGCAGGCCGCAGAAGTGGCCAAGGTCAAGAAGTTCGAGGCCGGTGTCATCCGCGA
CCCGATCACCGTCGGCCCGGAAACCACCATCCGCGACGTGCTGGCCCTGACCCAGGCGCA
CAACATCTCCGGCGTGCCGGTGGTGGGCAGCGACGGCCTGCTGGCCGGCATCGTGACCCA
CCGCGACATGCGCTTCGAGACCGAGCTGGACGATCCGGTCCGCCACATCATGACCAAGAA
GGATCGCCTGATCACGGTCAAGGAAGGCGCCGCGTCTGACGAAGTGCTGCAGCTGCTGCA
CCGCAACCGCATCGAGAAGGTGCTGGTGGTCAATGATTCGTTCGAACTGCGTGGCCTGAT
CACCGTCAAGGACATCCAGAAGAACACCGACTTCCCGAACGCTGCCAAGGATCTGTCGAC
CCGCCTGCTGGTCGGCGCTGCCGTCGGCGTGGGTGGCGATACCGATCGCCGCGTGGAAGC
GCTGGTCGCCGCCGGCGTGGACGTGATCGTGGTCGATACCGCGCACGGCCACTCGCAGGG
CGTGCTGGACCGCGTCAGCTGGGTCAAGAAGAACTTCCCGAACGTGCAGGTCATCGGTGG
CAACATCTGCACCGGCGAAGCCGCACTGGCGCTGCTGGACAGCGGTGCGGACGCAGTCAA
GGTCGGCATCGGCCCGGGCTCGATCTGCACCACCCGCGTCGTCGCCGGCGTCGGCGTGCC
GCAGGTCACCGCTATTGATCTGGTGGCCGAGGCCCTGCAGGACCGCATCCCGCTGATCGC
CGACGGTGGCATCCGCTACTCGGGCGACATCGGCAAGGCGCTGGCCGCCGGTGCCTCGAC
CATCATGGTCGGCGGCCTGCTGGCCGGTACCGAGGAATCGCCGGGCGAGACCGAGCTGTA
CCAGGGCCGTTCGTACAAGAGCTACCGCGGCATGGGTTCGCTGGCTGCCATGGAGAAGGG
GTCGAAGGACCGCTACTTCCAGGACGCCGCCACCGCCGACAAGCTGGTGCCGGAAGGCAT
CGAAGGCCGCGTGCCGTACCGCGGCCCGGTGGGCGGCATCATCCACCAGCTGATGGGCGG
CCTGCGCGCCACCATGGGCTACGTGGGCTGCGCCACCATCGAAGACATGCGCAGCAAGCC
CAAGTTCGTGAAGATCAGCGGCGCCGGCCAGCGTGAGAGCCACGTCCACGACGTGACGAT
CACCAAAGAGCCGCCGAACTACCGCGCCTGACGCGGGCCGAGCAAAGAGGAACGAGGAAG
CTGATTCCCGTTCCTCTTTCTCCATCTGCCGCCGCAAATTCCGAGTTCGTTTTCCCTACT
GCATTGCCAGGGCGCCATGACCAACATCCATAACGACAAGATCCTGATTCTCGATTTCGG
CGCGCAGTACACGCAGCTGATCGCCCGCCGCATCCGCGAGCTGGGCGTCTACTGCGAAAT
CTGGGCGTGGGACCACAACCCGGCCGAGATCGCCGCGTTCGGCGCCAAGGGCATCATCCT
GTCGGGTGGCCCGGAATCGACCACGCTGCCGGGCGCCCCGGCCGCGCCGCAGGAAGTGTT
CGACAGTGGCCTGCCGATCTTCGGCATCTGCTACGGCATGCAGACCCTGGCCGCACAGCT
GGGCGGTGCCACCGAAGCCGCTGACCAGCGCGAATTCGGCCACGCCGAAGTGAACGTGAT
CAACCCGGATGCACTGTTCAAGGGTCTGAGCGACCACGGCGGCGAGCCGAAGCTGAATGT
CTGGATGAGCCACGGCGACCACGTCTCCGTTGCACCGCCGGGCTTCACCATCACCGCCAC
CACCGACCGCATTCCGGTGGCCGCCATGGCCAACGAAGAAAAGCGCTGGTACGGCGTGCA
GTTCCACCCGGAAGTGACCCACACCCTGCAGGGCCAGGCGCTGCTGCGCCGCTTCGTGGT
GGATGTGTGCGGCTGCCAGACCCTGTGGACCGCCGCCAACATCATCGACGACCAGATCGC
CCGCGTGCGCGAACAGGTGGGCGATGACGAAGTGATCCTGGGCCTGTCCGGCGGCGTCGA
TTCGTCCGTGGTCGCTGCGCTGCTGCACAAGGCCATCGGCGAGAAGCTGACCTGCGTGTT
CGTGGACACCGGCCTGCTGCGCTGGCAGGAAGGCGACCAGGTGATGGCGATGTTTGCCGA
GCACATGGGCGTGAAGGTGGTGCGCGTGAACGCCGCCGACCGTTATTTCGCCGCGCTGGA
AGGCGTGAGCGACCCGGAAGCCAAGCGCAAGATCATCGGCAACCTGTTCGTTGAGATCTT
CGACGAAGAGTCCAGCAAGCTGAAGAACGCCAAGTGGCTGGCGCAGGGCACCATCTACCC
GGACGTGATCGAGTCGGCCGGCAGCAAGACCGGCAAGGCGCATGTGATCAAGAGCCACCA
CAACGTGGGCGGCCTGCCGGAGCACATGAAGCTGGGCCTGGTGGAGCCGCTGCGCGAGCT
GTTCAAGGACGAAGTGCGCCGCCTGGGCGTTGAGCTCGGCCTGCCGCGCACCATGGTCTA
CCGCCATCCGTTCCCGGGCCCGGGCTTGGGCGTGCGCATCCTGGGCGAGGTAAAGCCGGA
ATACGCCGAACTGCTGGCCAAGGCCGATGCCATCTTCATTGATGAGCTGCGCAAGGCCGA
CCTGTACGACAAGACCAGCCAAGCGTTTGCCGTGTTCCTGCCGGTGAAGTCGGTGGGCGT
GGTGGGCGATGCGCGGGCGTATGAGTGGGTGATTGCGCTGCGCGCGGTGGAGACGATCGA
CTTCATGACCGCACATTGGGCGCATCTGCCGTATGAGTTCCTGGGGACGGTGAGCAACCG
GATCATCAATGAGTTGCGGGGGGTTTCAAGGGTTGTCTATGACATCTCGGGGAAGCCGCC
GGCGACTATTGAGTGGGAATGAGTTGAAAGAACGAGGGCGCCGAGAGGCGCTCTCTATTT
TTATAGAATCTATCACCTCTCCATTTCGATCGATATTGACGTCTCAAGTCACTACATGCG
TCTGGTCCGATTCGGCTGCCACAACGCCGCGCTCTATTCTGGAGCGGGGCGCTATACACT
GCTTTTTGGATAAGCAGGGCAAATCCTCTTCAGTGGCTCATCAACCACTCACTTCCTTTC
AGCGAGAGAGTCCAAATGATCCCACTGCAAGACATTGAAATCTTTACCGACACTCGGAAG
AGCATGGGTGTGGTGCTCAGCAGTCATGGTAGCGTTCTTTCACGATGACTCCAGTGCCGC
AATTCGCTGGACTACGCCACGGCTCTATATCGCAGGTTTATCAATTTCTTGGGCGAGTTC
AATATATGTCGGTGCTTTCCGAGGCATGACCTGGCTTCCCCTGCGGGGCTCACATGGGAC
TCTTGGAAACCGCGTCTTCCGAGGAGTCATCATGGCGAAAATCAAGCTCACCACGTCGGC
AGTCGATGCGGCACTACCCCCAAGACAGGGCCATTGAGCTGCAGCACACTGTGGCGGCGG
GCTTCTTGTGCAAGCTCAATCCAACGGGTCGTATTCATCTTCCAGTAGCGCACGAACGCA
AGCGAGTGTTGCAAACCCGCCACGGAGCTAGTAGGGCGAACGGGCGGTCGATGAGGTGCG
GACGATGGCGCAGGGGTGGCTGGTCAAGGTGCGCCAGGAGGAGGGGGGCTCATTCGCCGA
GCAAGGACTGATCTAGTATTGGAGTTTTCGCCCACTTTTATTTATCCAGCACCAGGCATC
TGATTAAGATTATTTATGTTTACTCGGATTAGTCACTGCTTTCAGTCAGGGAGCGAACCA
ATCTAAATAGCTCGGCCTGATATTCTGCGTCGTGAAGAGCATCATGATCTCCCTTTTTCT
TGGGATGCACAACTTTATCAATAGCGCTTGATCTGGTTTCGTACCATGAGCAACCCGTAG
CGCCCATAAAGAGCGCCTTGATGTCTAGGGCCGTAAAGCCGAATGGATTATATCCAAGAT
ATTTCAGGAAATAGTAATTTACAAATCCCCAATCAAATGGGGCATTTAATCCAACAAAAA
CTGGAATGCTGCCCTTGGGGGTATTTGTGGTGATCCAGGATGAAAATTCCGTCATGGCTT
CAGTTGGAGTTACCCCTATATTCTCGGCCTGCTCCAAAGTAAGGCCTGTGATCGCCAGCG
CTTCTGCAACCGACTTATCACTAATTGGTTTTAACGATGCCGAAAATGATATTTCTGGCT
GGTACACCAGGCAGGCGCCCACAGTAAGCATGCTGTGCTCTCCGACAACAGGGCCAGCAG
TTTCAATGTCAACCGATATAAAAACTTCAGGTTTCTTGTTCATTTTCTCATCCGGTAATC
GGTTTTTATTCAGCCGGCCATGACAGGGGGTGGCTCCAATTCTGCAGCAGCCTGATAAAA
GTGTTCGGCCTTTAGTGCGGAGTTTGGAAACGCCATGGATACAGCTGCCGGATACAAGCG
TGTACGAATATCAGAATAAGTCCAAGCGGGTCGATTTTCACTTGCGGATGTCGCCTCGAC
CAACTTCTTTATTTCGGTTGCCGAAAGACCCATGTCCCCCAAATCGCTTGTGAACAGTTC
ATTTCGCTCTTCATCAGTGGGGCGTGTAAACTCCTCAACAATCGACGCACGTCGAATGAC
TGCTGCATCAAGAGCTGCCAATCGGTTTGTGCAAAGGATGGCGAAGATGCGCCCGCCATG
CTTCCGAATACCGTCTATAGATTGAATCAGGGTGTTCACGCCGACCTTGTCTTCATGGTG
ACTGTGATGTTGGCTGCGGGATGCCCCTAAAGAGTCACCTTCGTCAATAATGAGGAAGGC
TCGACCCTTTCCCGGCCCAATAGATCTGGAAATATCTTCGAATGCTTGGGTGATGAGTGT
TCCCATCTCACCCACCTTGCCGGTTCCGCGAACTTTGTTGCTCAGCTTGTAGAGAATTGC
GTCTTCAATTTTAGCGTCGCGAGCAAGGCGATTTGCGATCGCCTCTGCATTTGCAGTTTT
CCCCGTTCCCACATCGCCATGGAAAATAGCTAATGGATACTGTTCATTTAGTAGTTCAAT
GACCGCGAGCTTCTTGTCATGATGCTTTTGACTCCATCGCTCAAGTTCATTAGATTGCAG
AATTAGCTGGAGGCGCTTTTGTATGCGCTGGTAACGCCCTTCAAAGCCTAGTAGTTTCTT
GGATAGGATATCAAGCTGCGTCGTCGGAAGGTTTGTCTTTACCTCGAATACGGATGAGCT
GCTCATGAAAAATCCTTCCTGTTGGTGCCAAAGCCATTGCTGCTGTATCCGCGCCCCGCG
GAAGAGGTTAGGCCTTTGTGACTGGTGTCCGTAGACGAAGGTACCCATGAAATCTTTAGG
GGGAGACTCGCGCGCTTGTCCGAGGATGACGAATCGGTATAGCGTAAATGAATTCGAATC
CACCCTCCTTTGTCCTTTGGTGTCAGAGGCCATGTTACGCCGCCAGGCCGCTCGGTTTCC
GTGGCGCCCTCTTTCTGGAATTCATATTTGATGGCGCGCACTTCTGATGTGCCATTCATG
AGCGTCACGTCAGCATATTCGAGATAATCCTTCTTCGCCAATAGTTCTATGTCGTGAGCA
TAGTTTGATGCCTCATCTTCGGTCATAGCCTTGGTGGTGGTTGCAATGATGATCAAGTCG
GCTTTGACGCTGCGCATGACCTTTTCAACATCTGCAACTATGTAGCTACTAGTGCTCGAA
TAAGTGCTCAATTTTTAGTCCTTGGTCTTGAAGCGACCGCCAAAAATCTCTTTCCATACT
TCGTTATCATTTTCGACAGATGCATATGTTGCCGTATCCAAAGCGGATTCGGCTGCCTTG
GCTATAAGGATCTGCTCATCCTTAGTAATGCGGGATGCTACGTTGTTCTCTGGACTCACA
GGGTCAACAATAATTACAGGGGTGTCAAAATTGCTAGTTGGCTTTCCACAATTTTCTGGA
AAGTCAATGCGTTCCCCAAGTTTTGTACTGGCGATATACCCTAAGAATTCTCTGAAGCGT
TTCTCAATAGACTCGGCGGGACCATCTCTATCAAGTAGGTAGCCGAAGATTAGTTCGATA
TGGAAGGACTTTAGGCCTGGAACGTCGTGAAAGTGTTTCCACCGTTATGCTAAACGGACC
AACGTCCTAAAGTGTTTATCCTTATCCTTCCTGGTTTTGACAAACTGAATGTGGCACGGC
GCACAAGTGAGATTTTTTGCGCCGCTCTGAATGTCGAACTGCCAGCCGTGGTCAGCATCA
AAACTATCTTGAAGAACAGGTACAACGTCTACCTCTAGGCCACTTTTGACGAAAGTCACC
TTTGCTGCGCGACGCTGAATCTCGAAGTCCTCAACTTTCTTTGTCGGATAAATGTCTATT
AAAAGATCGTATATTTTATTGCAAAGGCTTTCGTACGATTTTCCGTCTTCATCGACGCCT
GTGACATAAAAGACAACATCAACATCCGTAGGATAGTCATCAACCCTTCGAAGAATTGTG
TACTTTGCAAACGAACCAGCCTTAACGACCTTTGTGACCTTTATCTTTGACTTGTCGGTG
ATGCGTTTCTTTAGCTCAGAAACAAGATTGTCCACCTGGGCGTGATACTCTTTGCGCTTC
TCGCCTGGAAGACGCAGTACGTTGTGGTCGAAGTATTCAAGATCTGAATTTGCTAGCGGC
ATTTTTTTTCCTGGTTTTTAGAAAATCGACTTCTCTCATTCCTATAATGTCATGCCATTT
GCAATGTAATCAACAGTGACGGCGGCGGCTGCTTGTGCGGCCAGTAGATGAAATCTATTA
TCTTTTTTTGAGTCACCAAAATCACTAATGCCGCGCACCATCAGTACCGGCTTGCCAAAA
TTAGCGCATGCAGCAAATAAGCCTGCGCCTTCCATTTCGGCGACCTCTATTTTTCCGTGA
ATCTCTCGCATCCCTAGAAATTTTTCTGGATCACGAAGGAGTTTTTCGCCGCTGGCGACC
GTCGCCGTCTTAGGTATGACGCCTTTGGCGACAGGACCAGCCTCAACTTTTTCGGGGAAT
TCGATGCCTAGAGCTTGGTAACTCTTCAAGAGGCGAGTTTCAAGGCCTGCCCTGTTGGAT
AAATAGGAGCTAACGTCTTGGCGAACACGCATCGTAAGCCTAGTGATCTCTGGCCGTGCC
TCACTCTGGCCGCCTTCAACAAGTCCCGCGCCCTCATAGGCGACGATACGTTCTGCCAGA
ACCACTTCTCCCAGCGCACATTTTTCTCGCAGACCAGCCGCAATGCCCAGCATGATCACG
CTGCCAGGTCGCAGATTACTTAACAGCATGCTAGTTACTGACGCTGCATCTACGTTGCCT
GCACCCGCGAAGCAAGCTAAAGCGCAGCTTGCTGTCGTTCCACCACGCTTGGCAACAGGT
GCTTTCCAAACGTGAAGACCGTTCTCAGTAGTGATGTGTTCAGCATCCTCCGCAATACCA
AAAGCTTGCTTGGCGGCGGCCAACTCCACGTCTAGAGCAGTTAGCACTAATACATCAGGA
GGAAGGGCATCAATTCTGGCTAGTTCTTCCTCATAGAAAACACTTACGATACGAGTGCAT
ATTTCTGACAATGTAAGTACGGGCTCTTGCAAAGAAAGAGCGGGAAGAAATTTGACAACC
CTATTTCCACTATTCGGCATGTATGTCAGAGGGTTGGCTTGGAAATTCTTAAGGACACCA
ATCGCACCCAGACCGTCCTCGCTATTTGCACCCAACTGCAAATCAAGCGGTAGAACAGGC
AAGAGCTTCTTGGTCATTTTGCGCGCGCGATCCAGTACACCCTTGCCACCGCCCAGGGCC
ACCATCGCAGTAGCATGCTCAACTTGCTCATCGCCGACGTTGCCGCCTGTCAGCACCTCC
TCTTCCAGTGGGACGAGTTCTGCGACTCCTCGTGCGACCATGCCCATGAGCAACTTACGT
TGCTCAGGATTCGCCTTGACTTGAAGGCGTTCCTGCGAAGCCACGATTTTTAGACGAGCG
TCAGAGCTGTTGCCGGGCGTTAATCTGTCTACCGCTTTAGCGACCGTCCAGTCGAACAAG
AGCGCCTTCCCATCTCCATTGATCGGCTCGGCTGCGACGTAAACGACAAAGCCGCCACCA
GCTTTAAGGACTTCCTCAACAAGGGTATCGACAAAAGCGTGCGCTCTATCGATGAGCTCA
TTCTCGGTGGTGTTCGAGATGCTTCCGGCAAGGAGGATATAGGTTGAAGCCAGCATCATG
GCATTTGTCATGAGTGATCCCGATTGATTCTGTGCCTTCGCGCATAGTGCTCTGCGCGCC
AATTACTTGATCCCCGTTGGCGTAGTCGATAAGTTTGAACCACTAGGCTAGCGGTGCCAT
TTTGATGCATGCGGGGTGATTTTAAATTTTAAAGGCTCTGTCGCACATTTTATTGATCTG
GGGACTTTTAACGAAGGCTTGTATCTAGCCACTGGTGTCATCAGTACGTGTCCTCCAAGG
ATGATCGCGTTACTTGTTAACTTCGTCATAGGGTAACTCAAGTTCATTCCAAAGTTCTTC
TTCTGTAAGTCGCTTGAAGTCTTCCGTCAAATTTTTGACTAGCGCTGGGATGCACCTTCC
AGGGCTGATGTGGCAATCAGGGCGAATCATCCGCGATCTAGGCGAACCGTCACGACCCCA
AAACTCTTCCAAGACACTACGCGTGTTGATGACGAAGGCATCCCGCAAGGTAGTACGGCC
CGAGAGAATTCGTAACGTCTTGTCGCTAACGCGGGCGCGGGTCTTGCCTGCCTGCCGAGA
AAAGCTGCCGGGTAGTGGAGATCGTATCTGCGATCTTCTGCAACGCCATGCTCTTGAATT
GGTGGGCAGTACGCAATTGAGTGTCATTGAACTCAGGCTGCTGACGATTAGGAAACAAGG
TGTTCATTCAGGCTCGTTTGAGCAAGTACTTATGGGGTCACTTCGTGGCGTCATCCTTGA
GGCGGGGCAGCGTGCGGCCCATCAGCTAGCGAGGTGGACCCGGAAGAGATGGTTGTAGGC
AGCTTTCGGCAGAAGGAGAGGGCTTGGACGACGGGAGTTCTTCTTTGGGGGTGGGAGGGG
GGGCGGGATTACTGCGCGGCTGATGTTTGTCTGTGAGTTCGTCACTCCGGTCTGACTTCG
TGGCAAGCCCACTCAACCAACCCCCGGCAAGCCAGAAACAACCCATCAACCACCCCCTCA
TCCAAATGCCGCTCCGGGTCCGCTGCCACCCGGCAGCGGTCCGCCGAGTGGAGCACCTCC
AGCACCGTTAGCAGCCCGACCAACGCACGCTCGCTCCGCGCCAGGCTCACACGGCGGCCG
GGTGACACATCGGTTTCCGGCCAAGGGTGCCCATCAGCGCCCTCGCAGCCGCGCATGCGC
TTGAGGATGCCGAGCAGGGAGTTCAGGTCGGGCAGGGGAGTGTCGTCGTTGATGGGTTCA
ACAATGGTGTACGAGGAAAAGCTGTCGGATTCGTTCATGGCTTCGGCTTCCGTGGCTGTG
CTTAACAGCGCCACCGCGAAGAGGTGGCGGACGATGCGTGGCTGCAAACCGGAAGAAGCG
ATGTCATAAACCGGTGGGCCCGAAAGCCCCCACGCACCGCCCGCCAGAAAGGCCGACGGA
TTGCCCGCCGGCACCGGTTAAGGACGGTGCCGACGGGCAAGCGCAAACTACAGACATCGC
TTTCTTCGGGTTTGCAGACCCGAGCCACCCGTTTTCGGTGGCGCGCCATGGTGTTTACGC
ACCCGCTTCGAATGCCAATAGAAATTCGCGAAGGAATCGCAGAATCCGAGAGCGAAGAAC
TATTGTTGCACGCACCCTTCGTGCAGCACGCGACGCCAGTCGACGCATTCGCGCAGCTGC
TCTGCTGATGGCGAATCAAAGTGGCGCAATCGCCCATGCCACAAGCGAATAGCGCGACGG
CCTTCTTTGCAACAGTTCTTAGTTCGCCTCGCCAAGCAACGGCGCGCGATCAGCTACACA
CCCCGAAAATCGGTTCAAACCCGACACTGTTAACAAGCTCGCAGCTTCAAACAACGCCAG
GCTCAGCCGCATTTCCCACCAGCAACTCAATCATCGCCCGCGCCGCCGCCGACTGCCGCC
GATGCGGCGCATAGATCACCGAGAACGGGCGCGATCTCCCGCGCAACTGCGGCAGCACCT
CCACCAGCTCCCCACGCTGCAGCCGCTCGCGCACGATGAACTCGTAGCTCTGGCAGATGC
CGATGCCCTGTTCGGCCAGCGACACCACGCCCAGCACATCGTCCGAAGTCTCAATCGACG
AACGCGGCACCCAATCCACATCCCGCCCGACATCCCGAAACACCCATGGCGCCAGCCGCC
CTGTACGCGGCATGACGAAGGGCAGGCACAGGTGCTGCTGCAGGTCGTCCAGCGTCTGCG
GTGTGCCGCGTCGCTGCAGGTAGTCCGGTGCGGCCACCAGCACCAGCGGAGCGTCCTCCA
GCTTTCGTGCCACCAGCCCGCTGTCCGGCAGCTGGCCCAGGCGGATGGCCAGGTCGAAGC
CCTCGGCCACCAGGTCCACGTTGCGGTTGGTGATGTTCAGTTCCACCTGCACCTGCGGGT
ACTGCTGCGCAAAGCGCGCCAGCACGGGCGGCAGCCGGTAGTGGCCATAGGTGGTGGGCA
CACTCAGGCGCACGCGGCCGGCCAGCGCACCGTCCTGGGCCAGTACGTCGCGCTCGGCGT
CGTCCAGCAGGCCGAAGGCGGTGCGCACCTGTTCCAGATAGAGCCGCCCGGCGTCGGTCA
GGCCCACGCGGCGGGTGGTCCGCTGCAGCAGCTGGCGGCCCAGCCGCGCTTCCAGGCGGG
TGACCGCGCGGCTCAGCACCGAGGGCGTGGTGGACAGCGCCACCGCCCCGGCCGTGAACG
AGCCGTGCTCGACCACTGCCAGGAACACCTCCACATCGCCCAGGTAGTCGAACTTGCGGC
TCATTTTGCTCTCCGGGGAACAGATGTTTTGCGATGAGGCCAATTTATCGCCGCTGCGGC
GATGAATAAAGTGGCCGCCATTCCCCGATAGGAGTTCCCCATGAAACTGATGACCCGGCT
GGCCGCAGCGCTGGCCCTGACCCTGGCCGCAACCGGCGCGCATGCGGCCAACGTGCTGGT
GGTGCTGTCCGACGAAAACCACCTGGACCTGAAGGACGGCAAGGTGCTGTCCACCGGCTT
CTATCTCAACGAGCTGATGCAGCCGGTCAAGCTGCTGCTGGACGCGGGCCACGAGGTGAC
CTTCGCCACGCCGCACGGGCGGGCGCCAACGGTGGACGCGTCTTCGGTGACGCCGGCGTA
CTTCGGCAACGATGCCGCGCAGCTGAAACTGCACAAGGACCTTCTGGAGAAACTGGCGCT
GACCTCGCCGACCGCCTCGCCGGTGGTCAGCCTGGCGCGGGTCGAGCAGCAGGGCTACGC
GCGCTTCGATGCGGTCTACATTCCCGGCGGCCACGCGCCGATGCAGGACCTGCTGAAGAG
CCCGGCGCTGGGCCGGCTGCTGGCCGACTTCCACCAGCGCAACAAGACCACCGCGCTGGT
CTGCCACGGATCGATCGCGCTGCTGTCCACGCTGCCGGATGCGGCTGGGTTCGTGGCGAA
GCTGGAGGTGGGTGCGATGCCCGCTACGCCGAAGTGGATCTACAGCGGTTACCAGATGAC
GGTGATCAGCAACCAGGAGGAAGAGCAGGCCAAGCCGCTGCTGGGGGGCGGTGAGATGAA
GTTCTACCCGCAGACGGCGCTACAGCAGGCGGGTGCGCGGTTCAGCAGCAACGCTACGCC
GTGGACCGGGCATGTGGTGGTGGATCGCGAGCTGATTACCGGGCAGAACCCGGCCTCGGC
GCTGGAGGTGGGGCAGCGGTTGGTTGAGCGGTTGAAGTAGGGCGGGTTCTGCATCGCATG
CGGTGCCGTGGCACCATGATGGGCTGGCCTCGTCCTTCCGGGCGGGGCCGTTTTCCCAGG
GAAGCCCTCGAACACGACATGCGAACGTCTTTTTTCATTCTCTCCGCCCTGTGCCTTGGC
CTACTGTCCGGCTGTGCCAGTGGCCCGGAGGAGCACGCTTCCAGCCGCGAGATAACCAGT
GCGTTCGTGGCCGACGACGGCCAGCTGTACCTGTTGCCGCGCTATGACGAGCCGATGCGC
TTCAATGCCGCGCCGTTCCGCGAGTACCGCGCGCTGATGGACAGCCCGCTGCGCGAGGCG
GTGGTCTGCGCGCAGATGTACTTCCATGAGGACAGGCGCGACCCGGCCAACAAGGCCAAG
GTGCACGGCAGCTATGCGCTGCTGCTGCGGCCGGAGCAGGTGACGGCAGAGCTGGCCGGA
CAGTTCAAGCTGGAGCGGATTGAAGTGCTCCCGCGTGAGGCCAAGGCCGTGGAGGAGCGG
GCGCGCTACTACCTGCCGATGGACCGGACCCGTTACGCGCTGGCGTTTGACCGCGCCTGC
AGTCTTTCAAGGAAGGGCGGCAGCTATTACAGCGCGCTGTTCGAGGGCGACGGCGAACGA
GTGCAGTTGTCGGATGCTGCGGCGCTGGCGGAGAAAGGGAAGCTTGCACAGCCGCTCAAT
GCGCGGGCGCAGCGGATCCTGCCGGAGAGGGAGGACAAGCCGGGTGCGGGTTCGGCGGCG
GGCAAGGTGCTCGGCGCGGCGCTGATCCCTGTGGCGGTGCCGGTGTTTGTGCTAAGCCTG
CCGTTCCTGGGGCCGGATCATTGGAAGTGAAAAGGCGTTGAAGCCAGAGCATCCACGCAT
GGCGTGGATCTACTTGGGCATCGCCAATGCCTGAACGTTCATGTTGGAGATCTGTGTGCC
AAGTACGCTGGAAACTGTTCTGAAGACCGTAGGCTTCATTGTCCTCGCGGCACTTCCGTT
GGTGATCCTCTGGTTCATTCTTCGGCGAATGTCAGCGACCGCACGTTCTGCATTGGGATC
AGGGCTGCGTTTGAATCCCCCTCGCCGGATTTCCGGTAAGTCCATGACCCTGGTGATGGT
GGATGGGAAAGAGGATCGGGAGCACTACTTCTTTGATACAGAATCCTTCTACCTGCGGCG
GGGCCCGGTGCCTACGGCCGTTCCGCTCTCGCAGATCACCTCGGTCACACGAACGTCCGA
CAGGATCTACGGGCGCTATGTCTGGCAGGTGTGCTTCAGCAAGGCATCGGGCAGAAAATG
CGTGACGTTCACCAACAACCTGACGCTGTTCAACCGCGACTTCCTGCTGTTCCTGGAGGC
GGTGCGGAAGGCCAATCCACTGGCAACCGTCGATCAGGCAGGTCTGTTCTTCTAAGATTT
TCCAGCTGCTGCTCTAGTTGGTTGGGGTAAGGTGGCACCGTTGCCTTGGATACGGTGCTG
GATGATTCAGATGTGTGGGCGTTGAGGCGGTGAATCCACGCGTGGTGTGGATCTACAGCT
TGTCTTCCCACCTGCCACACAGCTGGCTCGCCAATTCTCCCAGGCCTTGCCATCGATGCC
GGCCTTCAGCGCAATGCCCTGCAGCTCGGCCCAGTTCCTCGGCGACGGTGCGGCCAGCAG
CCCGCGCATGAAGGCCTGCATCTTCGCTTCGCCCACCTGTTTCTCCAGCGAGAGCAACAG
CAAGGGGGCATAGACGTAGCGATACATCTCGCCCAGATCGGAGTTGCTGTCGATGGCATC
GAATGCCGGCAGCGGCGTGTCCTGCGTGTCGATGGCCGATTGCAGTCGCGCAATATAGCG
ATCGGCCGCGGCATCGCCACTGATCTCACGCAGCGCCTTGATCGACAGGAACTCGGCGCT
GGACTCCAGCAGAACCCAGAAGTAGGGGCCCTGCGGACGGTTCAGCGTGCCGAAGTAGTA
ATGGCCCATTTCGTGTGCGATGTACTGCACGCGCCGTTCAGCATGTTCGCCACCAGCCAG
CAGGGAGTCGGCCACATTGCCGATGCTGCCGCTCATGGCGATGGTGGGCCAGGTGGCAAA
GCCCCACTCGCTGCCTTCGCGGTCGCGCTCGATCTGGTTGAGCGTGACCATGCGCAGGAA
AGTGGGGCGGTCGGCCAGCGGCATGCCCATGTAGCGGCTGTGCACATCGGCTACCTTCTG
CAGTGTGCTGGACAGTGCCTGGACCTTGGCCGAGGGCAGGGTCTCGTTAAGGATCGTGAC
CTGCGCGGTGCGGGTGATCGGGCCGCCGCCGCCGAACAGCAGGATCGGCCGTGCGTTGTC
GCTGCGGAATCGCCCCTGCGCGCCTTCGATGGCCGGGCTGCCGTTGAGATACAGAATGCG
GCAGCCGGCGCAGTCCACCTGCAGGTCGTAGCGGCTTTCGTTGCTGCGCACGCGGGCCTT
GGGGTCGAATGCCTGCGGCAGCCATGCGGACTGTTCGGTGAAGCGGGCGCTGTCGCCGTT
GAAGGCCATCATGCCCTTGAAGTCGCCCATGGCATCGTGCTTCGGGTACAGCGGGAACGC
GCCCACGTACTGCACGCAGAGCGTGGCGGTGGGCTCGGCCAGGGTGTAGACGCGCGCCTC
GCCATCCACGCCCGGGTCGTACCAGCCATCGAACCCTACCGGCTTGCCGTCACCGTCGGT
GACCCGCGCGACGTTCAGGCCGGCGTTGAGTACGAACGCGCCCCTTGATTCGGCTGGGAG
GTTGGACACGCAGACATTGCCTTCGACGCGGCCGCTGGCAATATCCAGCCGCACGCTGCC
GGTGGTGAGCGGCGTGGCCGCCTGCGCGGTCGGCGCGGCCACGCTGGTGGCGGGGGCGAG
CAGTGCGGTCAGGGCGGCAGGCAGCAGGGCGGTGCAGGGGTTCATTGGGCCATCCTTGGG
TGGATGGCGTTGACTATAGGGCCAACATCGATGGACGCGGAGAGTCTTCTGGTCACCCGG
CCTTGTGGGGCTGGTGCAATGCCCTGGCCTGGTGCAGGCATAATGCCAGCGGGGCGAACG
GATGCCCGCGAACAGGACGGACGCCTGCGCCATGACGAACATGCCAACCCAGCTCACGAC
CGACTTCGATGCGATGCTCGACGGTGGTGACATTGCCGAGGCGCGGCGGCTGTTGGCCCC
GCAGCTTGCACGCGGCTGTGCTGAAGCGTTGTTCCTCTCTTCTTCGATGCCTGTGGGGGA
GGACGACGCACATGCCGAGGCGGACAGCTTCGCGACCCTCAAGCAGGCCGCAGAGAAGGG
TTATATCCCGGCAATCCATGCGATAGGGCTGTGCCTGCTGACCGGTGACCGCGTCGAGCA
GGACGTCATGCGTGCGGCCGCGCATTTTGAGCGGGCATCGGAGGCCGGCTATCCGTCGGC
CATGTACGAGTTTGGCCTGGCGTTGTTCCATGGCAAGGGTGTCGCCAGCGACGTGCCACG
TGCGGTGTACCTGATCCGCGCTTCGGCGCAGGCTGGGAATGAGTACGCCAGGGAATTCCT
GCTGGCGTATTCATTGAACGTGGACGCGTAGGAAGTGGGTGCGGCGGCCGGTGGCGCTAC
ACTGGCGGCCTACCCCGATGGAAGCTCGCCCATGTTCAGTGGAAAAGTTGCGGTGGTAAC
CGGCTCCACCAGCGGTATCGGTCTTGGCATTGCCATAGCCCTGGCGCGGCAAGGTGCCGA
TATCGTGCTGAACGGCTTCGGCGATGCGGCGGAGATCGAACGCATCCGTTCCAAGCTGGA
AACCGAGTTCGGCGTGCGCGTGGCGCATGACGGCGCCGATCTTTCCCGTGGCGAGGCAGT
GCGCCGGATGATTGAGCATGCCGTCGCGACGATGGGCCGCATCGACATCCTGGTAAACAA
CGCGGGCATCCAGCACACCGCGCCGATCGAGGAATTTCCGGTCGACAAGTGGGATGCGAT
CCTGGCGCTGAATCTCTCGGCGGTGTTCCATGCAACGGCGGCGGCCTTGCCGCACATGAA
GCAGCAGCGCGCCGGCCGCATCATCAACATTGCGTCGGTGCACGGGTTGGTGGGCTCGGT
GAACAAGTCGGCCTATGTGGCGGCCAAGCATGGCGTGGTGGGGTTCACCAAGGTGACCTC
GCTGGAGAATGCGGGCACGGGAATCACCGCCAATGCGATCTGCCCGGGCTGGGTGCGGAC
GGCGCTGGTCGAGCAGCAGATCACCGCGTTGGCCGAGCGCGAAGGCACGGATCAGGAGAC
CGCCGCGCGTGCGCTGCTGGCTGAAAAGCAGCCGTCGTTGCAGTTCGTGACGCCTGAGCA
GCTGGGAGAAATGGTGGTGTTCCTGGCCTCGGACGCCGCTGCGCAGATTACCGGCACGGC
GCTGCCGGTGGATGGGGGCTGGACGGCGCGCTAGCTGGCTGGCTGTGCTTTACGCTGCAG
CATGGGCAATGCCACCAGCGTGGCGAGAATGGTGAACAGCACCAGCGACGAGCCCACCGT
GCCGAAGCCCAGGCCGCCCTTTTCCAGCGGCTTGGTGAGCAGATCGCCGAAGGTGGCGCC
GAACGGGCGGGTGAGCACGAAGGCGATCCAGAACAGGATGACCCGGTTGATGCCCGTGAT
GCGGCTGGCCAGTGCGGTGAGCGCGATGAGGCTGCCGATCAGCAGTGCGCCGCCGGTGAA
GCCCAGCCCGGAATCGTCGGCGAGGAAATCACCCAGCGCGGTGCCGAGGGTGTTGGAGAA
CAGCACGGCGGTCCAGTAGAAGCCTTCGGCGCGGCGTGATTCGATGTTGCTGACCGAGAT
CGACTTCTCCGACATGCGCCAGGCCAGCAGCACCAGCGCCAGGCAGCCGGCCAGCAGGCT
GGCGCCGGTGGCGTAGCCCAGCCCCAGGGTGCGGTCGATCAGGTCAGACAGGGTGGTGCC
GGCGGTGCTGGTGGCCAGCACCACCGACCAGAACAGCACCGGGTGGAAGCGCCGCGCCGA
CAACTGCATGCCCAGCAGGCCGGCGAAGATCGCCAGCAGGATGGCCGAGCTGGCCACGTA
GCCCAGGTTGAGCGTCATCGACAGCAGGTCGCCGGCGGTCTCGCCGAGGGTGGTGGCGGC
GATCTTCATCACCCAGAAGCCGAGGGTGACCGCCGCCACTTTGCTGTGCAGGGAATCTGC
GTCTGAAGCACGCATCGAACGTCGCCAGGGATGCCTGTGGGCGATGCTGTGGCGGCGGGC
GTCAGAGCGCGGTCGGAACCGGGTTCGGTGAGGGTGAGCGTGGGGGCGGCGTTCAGCCGT
TGCTGGCGGGGGCCGGCAGGCGTGCCAGCAGGGCGTCCCAGTCGGCCACGAAGCAGCCGT
TGTGCCCACGGTTGCACTCGGTGATCCACGCGTCCAGCGATTCGCTCTGTGCGCGGTAGC
CGCTGACATCGCCCAGGACGGCGAAGTGCAGACGGTAGTTCACCAGCATCTGCAGCCATT
GCCCGGCCATGCCGGAGCGCAGCTCGAAGAAGTCTGCCGATAGGCGCTGCACCGGCACGG
CGATCCACTCGGCCTGATGCCCAAGGGCATCGCCGACCAGGTCGCGCAGGGCGTTGCCAT
CCAGAAGCGGGCCTGTATCGGCGCTGCGCAGGACGCGGGTGCTGCCGATCTGTTCGACAT
GTGTGTGCATCGTGCGCTCTGAAGTTCGTATCGTCCGCCCAGTATGGCCATGGGAGAGGC
CAACAGTAAGCAGATGCAGCATGAATCTGGCAAGCGAACGCGCTAGGCTGCGCCGGGCGG
CCGCACGAGGCGGGTTCACGATACCGGGGAAGGGCATGGCAGGGTGGAGGAGTCGTTCGT
TGTTGAGCGCGGCGCTGGTGTGTTCTGGCCTGCCGGTTGCAGCCGCCGAGCTGTGCACGG
TCAGTGCCTACGGTGACGGGCAGGGCAACCTGGCGGTGCTGGGCGCACCCGCTGCGGTGC
CGGCCACGGGCCAGCGCTATCTGATGCTGGACGGGCGACGTGGCGCCACCGGCGATGCCA
ACGCACCGGTGAGCTGCAGCGGCGACGTGGTCAGCTTCAGGACGCCTGCGGGAGCCACGC
AGCGCTGGCGGCGACTGCCGACCCGCGATACCGATGCAACGTTCATCAGCGCGGGAACCA
CGCTGGTTGGGCAGTTGATCGAGCCGGCAGGGCCGGCCGACCCGACGCGGCCGCTGGTGG
TGCTGGTGCACGGCTCGGAACGCACGATGGCGGTGGCGGCGATCTACCAGCGCATGCTGG
TGGCCCAGGGCATTTCGGTGTTCGCCTACCAGAAGCGTGGCACCGGCGATTCGGAAGGCG
AGTACACCCAGAACTTTGAGCTGCTGGCTGACGATGCAGCGGCGGCGCTTGCCAAGGCAC
GTGAGCTGGCGGCGGGGCGTTTCGGTCGGGCCGGCTACTTCGGTGGCAGCCAGGGCGGGT
GGATCGCGCCGCTGGCGGCGACGCGCTCGCAGGCGGATTTCGTGGCGATCGGTTTCGGCC
TGGTGGTGTCACCCATCGAGGAGGACCGCGAGCAGCTGTTCGACGAGGCACGCCGCATGC
AGCTGGATGCAACGGCGATGAAGCAGGTCGGCCAGCTTTCAGACGCGACCGCGCAGTTGA
TGCGCACGCATTTCAATGAAGGGTTCGAGGCGCTGGCGAAGGTGCGTACGCAGATCGGTG
CCGCACCGTGGGCAAAGAACATCAGCGGCGAATACAGCGGCGACATGCTGCGCATGAGTG
AAGCCGACCTGCGCCGGATCGGCCGCGCGCGATTCGACAACCTGGAGCTGATCTGGGACT
ACGACGCCGAGGCCGCGCTGCGCCGCCTGAAGGTGCCGTTGCTGTGGGTGCTGGCCGAGC
AGGACCGCGCCGCGCCGATTGCCGCCACGCGTTCGATCCTGTCGCGCCTGCGCGCGTCGG
GGCAACCGATCGACACCTACCTGTTCCCGGATACCGACCACGGCATGGTCGAGTTCCGCA
CCGATGCCGAGGGCAACCGGGTGTCGACGCGGATCACCGACGGCTATCTTCGCCTGCTGG
CCGATTGGATCAAGCAGGATGTGCACGGCAGTTATGGACGTGCGCGCAGATTGAGCGATT
GACCGGATGGGGAGCGCCAGCGGCGGATGGCGCTCCGCCGCCGATTGCGGCACGACTCAG
TTCGGCTTCGCAAATACGTCCAATCCCTTGCCGGTTTCCAGCAGCGACTTCAGGCTCGAC
AGCACGATCGGCCAGCCCTGGCGGATGCCGGTATCCATGCCGCTGCCCGGTTCCAGCTCC
TCATGGGTAACCGTCAGCCGCACCATGTCCTGATAGGGCACGATGTCGAAGGTGACGCGG
CTGTAAGCATCCGGGTTGTCGGCCTGCGAGGCGGCGGCCCAGGTGATGACCAGGCGCGAG
GGCGGGGTGCTTTCCACCACTTCACCGACCAGCTCGACCGAGCGCGTTTCGTTGGCACGC
ACGTGCTGCCAGCGCGAGCCGGGCTTCCAGTCCGATACGTTCTCGTGGCCCCAATAGCGG
CTGGCGATCTCGGGGCGGGTGATGGCCTCGAACACCTTCTGTGGCGTGGACGCGATGTAG
ATCACGTGGATGAAGCGGGTTGACTCTGCGGACATCGTCATTCTCCTTCCAGTTCGCGTT
TCAGGTCATGCAGCAGGCTCAGGCGCTGCTGCTCGAACTTGCGTACCCAGCGCTCGTAGA
CTTCATGCAGCGGCACCGGGTTGATGAAGTGCAGCTTCTCGCGACCACGGCGCACAGTGC
TGATCAGGTTGGCGTCTTCCAGAAGGCCAAGGTGCTGAGTGACCGATTGCCGGGCCATGT
CCAGGTGCTCGCACAGCTGGCCCAGGGTCTGGCCGTTGTCCTCGCAGAGCAGGTCGAGCA
GCGTCCTGCGCGTGGGGTCGGCCAAGGCCTTGAACACCTTGTCTGCATTCATGCGGGGTG
TCTTCAGTTCCAGTTGTCGATCCTGACGTCGTGTGGGTTGGGCTGGCCCTTGCCGGTCTC
CAGCAGTGCCTTCAGGCTCATCAGGAACACCGCCCACTTTGTGCTGCAGTGGGAGGTGAA
CTCGACGCGCTCCTTCCAGCCTTCATGGGTGAACAGGACGATGCAGTAATCGCCTTCCTG
CTTCAGCACGAAGCGCGCGTGGGTGCCGATCCATTCGGCGGGACCGGCGATGAACCGCCA
GAGCACGAGCTCGCCTGGAATGAGCTGTTCCAGCTTCATTTCCATCGCGCCGATCTCCTG
GCCGTTGTTGGTGAAACGCGCCTTGACCGTGCCGCCGACCTCACGGTCGCCCCGGGTGTC
TTCGGCCCACCAGGCGGCGACGCCTTCGGGCGTGGCCAGGGCCTGGTACACCTGGCTTGC
GGGGGCCTTGATGCCGACCCTGTGTGCGATATCCACCATTGCAGGTTCCTCGCGATGGGC
CGGCAGGCGCCGCCCTTGGGATGGACTATATGCAGGTAAATGCCTGCATGTCAAATCCGG
CCCAGGGACTTCCGACCCTGGTAGTGCTGGCCGCTGGCCGGCATCCTCGTGACAGCTGAT
TGACGCGTTGACAGGAGTACGTGCATGACTGAAACAGGAAAGGACACCTTGACCATCCGC
CGCGCCAGTGCGGCAGATGCCCCTGCGGTGCTGGCGCTGTTCGACGAGGTGATCGAATGG
TTCGTGTCGATCGGCAATCTGCAGCAATGGGGCAGCGAGCCATGGTCCACGGTGCCACGC
CGGATCACCCAGGTGACCGATGCGTGCGCGCTGCCTGGCGCATGGGTGGCTCAGAACGAG
CAGGGTGAGGTGCGTGCGTTCCTGGCGCTGGGCGAGTCGATGCCCTATGTGCCGGCGCCC
GATGGGCCGGAGCTGTACGTGCGGGTATTGGTGGCCTCGCGTGATGCGCGCGTGCGCGGC
ATTGGCCGTCGCCTGATGGCGTTTGCCGATGAGCAGGCGCGCGCTGCCGGCCTCGACCAT
CTGCGCGTGGACTGCTATGGCGGAGGCAGCGGTGATCTGGTGCGCTTCTACGAGTCCTGC
GGCTACACGCGAATTGCGCCGTTCAACATGGACGGCTGGCCAGGCATGCTGCTGGGCCGC
CAGCTCTGAAGTGGCTGCGTCATTCGGTCGCAGCGTGCGTGCAGGAAACGGTACATCGGT
TCGGTGCTAGAGTAGGGCCATGACCTGCATGGAATGGCTGTGTCATTCCACTGCGGGTTC
CTGATGATCCCCTCCGGGAAGGAGCAGCGCATGTACTACAGCAGTGGCAATTACGAAGCC
TTCGCGCGCCCGCGCAAGCCCGCCGGTGTGGATGGCAAGCGTGCATGGTTCGTCGGTTCG
GGCCTGGCCTCGTTGGCCGGTGCCGCGTTCCTGGTGCGCGACGGCCACATGGCCGGTGAG
TGCATCACCATCCTTGAGCAGCAGCAGATTCCGGGCGGCGCGCTGGACGGCCTGAAAGTG
CCGGAAAAGGGTTTCGTGATCCGTGGTGGCCGCGAGATGGAAGATCATTTCGAGTGCCTG
TGGGACCTGTTCCGCTCGATACCGTCGCTGGAGATCGAAGATGCCAGCGTGCTGGACGAG
TTCTACTGGTTGAACAAGGACGACCCGAACTATTCGCTGCAGCGCGCCACCATCAATCGC
GGCGAGGATGCACACACCGATGGCCTGTTCACGCTGACCGAGCAGGCACAGAGGGACATC
GTCGCGCTGTTCCTGGCCACCCGTCAGGAGATGGAGAACAAGCGCATCAACGAAGTACTG
GGCCGTGATTTCCTGGACAGCAACTTCTGGCTGTACTGGCGAACCATGTTCGCGTTCGAA
GAGTGGCATTCGGCGCTGGAGATGAAGCTGTACCTGCATCGCTTCATCCACCATATCGGC
GGCCTGCCGGATTTCTCGGCGCTGAAGTTCACGAAGTACAACCAGTACGAATCGCTGGTG
CTGCCGCTGGTGAAGTGGTTGCAGGACCAGGGCGTGGTGTTCCAGTACGGTACCGAGGTG
ACCGACGTCGACTTTGATCTGCAGCCGGACCGCAAGCAGGCCACGCGCATCCATTGGATG
CATGACGGTGTAGCCGGTGGCGTGGAACTCGGCGCGGATGATCTGCTGTTCATGACCATC
GGTTCGCTGACCGAGAACTCGGATAATGGCGACCACCACACTGCGGCACGCCTGAACGAA
GGCCCGGCGCCTGCCTGGGACCTGTGGCGCCGCATTGCCGCGAAGGATGACGCGTTCGGG
CGTCCGGATGTGTTCGGCGCGCACATTCCAGAAACCAAGTGGGAATCGGCAACGGTGACC
ACGCTGGATGCGCGCATTCCGGCCTACATCCAGAAGATCGCCAAGCGCGATCCCTTCAGC
GGCAAAGTGGTGACCGGCGGCATCGTCAGCGTGCGCGACTCGCGCTGGCTGATGAGCTGG
ACGGTGAATCGCCAGCCACATTTCAAGAACCAGCCCAAGGACCAGATCGTGGTCTGGGTG
TATTCGTTGTTCGTGGATACGCCCGGCGACTACGTGAAGAAGCCGATGCAGGACTGCACC
GGCGAGGAGATCACGCGCGAATGGCTGTATCACCTGGGCGTGCCGGTGGAAGAGATCGAT
GAGCTGGCCGCGACCGGCGCGAAGACAGTGCCGGTGATGATGCCGTACATCACGGCGTTC
TTCATGCCACGCCAGGCAGGTGACCGCCCGGACGTGGTGCCGGAAGGTGCGGTGAACTTC
GCTTTCATCGGCCAGTTCGCCGAATCGAAGCAGCGCGACTGCATCTTCACCACCGAGTAC
TCGGTGCGCACGCCGATGGAGGCGGTGTACACCTTGCTGGGGATCGAGCGTGGCGTGCCG
GAGGTGTTCAATTCCACGTATGACGTGCGCTCGCTGCTGGCCGCGACCGGGCGCCTGCGT
GATGGCAAGGAACTGGACATTCCCGGGCCAGCGTTCCTGCGCAACCTGCTGATGAACAAG
CTGGACAAGACCCAGATCGGTGGTCTGCTGCGCGAGTTCAAGCTGGTGCAGGAGGACTGA
GCGGGGCGTGGGTAGCGCCGGGCCATGCCCGGCGAGCCCGGCAGCGGGTAGTTGACAGCG
TTTCAACCTACTAGTAGGTTGGTGACATGAAAGAGTCGCTCTCGCCCAAGGCCCAGGAGA
TCCTGACCCATGCCCGTTCGCTGCTGGAGGCCGGTGGCTACAACGGTTTCAGCTACGCCG
ACGTGTCCGCGCGGGTGAACATCAGCAAGGCCAGCATCCATCACCACTTCCCCAGCAAGG
CGGACCTGGTGCGCACGGTGGTTGAACTGTACCGGGCCGAGGCGCGCGAAGGCCTGGCGC
TGCTGGACCGGCAGCTGGACGACCCGCTGCAGGAGCTCAACGCCTATGTGGAGTACTGGT
CCAGCTGCATTGCAGGGGGGACGTCGTCGTTCTGCATCTGCGCGATGCTGGCAGCGGAGG
CGCCGATGATCCCTGCGGAGATTGCCGATGAAGTGCGCGGGCATTTCGAGGATCTGAGCG
GGTGGCTGACGGTGACGCTGGAGAAGGGCGCGGCGCTGGGCCAGTTGCGCCTGCAGGGTT
CCCCTGCGGACGAGGCCAGGGCGTTCATGTCCTCGGTGCACGGCGCGATGCTGGCCGCGC
GCGGTTTTGGTGACGCGGCGACCTTCGCGGCACTGGCACGGTTGGCGATCGCGCGGGTGA
GTGCGGCGCTCTGAGAGATGTGTGGTGGGCCTGCGGCGACGCGGGCCTTCTTTTTGAGTC
CAATGCCTACCTACTAGTAGGTTCATTCTATCCCTGGAGATGTCCCATGTCCCACCCTCT
GTCCACGCTTGGCGTGATCCATACCGCTGTCAGCCTGATCCCGGTGTTGAGTGGCCTGTA
TGCCTTCATTCGCCATCGCGCAATCGATCCCGCCACGCGCGCGGGCAAGCTGTACCTGGT
GGGGCTGGTGCTGTCGGTGGCCACCTCGTTCACCGTGTCCAGCACGGGCGGGATCAACCC
CGGCCACGCATTCGGGGTGATCGTGCTGCTGGTGGCATTCGGCGGCGTGCTGGCCGCGCG
GCTGCGCTGGCTGGGGCGCGCAGCACCTTATGCATCGACGTTTGCGCTGTCTTTCAGCTT
CCTGCTGTCGTTGGTGCCCGGCGTCAACGAAACGCTGACCCGCGTGCCGGCAGCGCATCC
GATTGCTGCCGCGCCGATGGCCCCGGTGGTGCTGCACACGCTGCTGGTTTGCCTGGTGGT
GTTCGTGATCGGCGTGGCCGCGCAGTGCTGGAGGCTGCGAAACCGTGCCTTGGCAGGACG
ATCCTGAGACGCCGCCGGTCACTCCGGCGCGGCAAGTGCGCCCAGCAGTGCCACCGGTTC
GATCAGTGCAGCCGAGCGCGCCGGGTCAAGTTGAATGTGCCGGCTGCAGAAGCCGAACGA
TCGGCCTGCGGCACGCTCGGGGACGCGTGCGCTCGCGTCCGGTGTCTCAATCTCCAGCAC
CTCATCCACGGCCAGCGCCAGCGTTGCGGTACCGGCATTGATCAACAGCATGGCCGGGCT
GCCACCGTCGAATGCCGCTTGGCCGCTCATGCGGCGCAGATCGACCACGGGTAATGGCTG
CCCACGGACTTCCAGGGTCGGCCTGCCGTTGCGGTCTGCAGGGCCGAATGCCTCCAGGCC
GCGAATTTCGACGGCAGCCTGGATGTCGATCGCGAACAGGGCGGTGCCTGCACGCACGAT
CACGATCTCGAACAGGTCGGCGGGCGATGCGCGTTTTTCCATTGCAGGTGGGGCGGGTAC
TGGCATGCGATGGGCGTGGCGAAGACAGCGGGAAGGAGGATCCTGATGATGACGCCCGAA
CGTAGCGCACGGCCGCGTCGGCAGGCGCACGCAAGGCGTCGGTTCAGTCTGTATCAGGCG
GGGGCGCGTGGCGGCTCGACGGTGCCGATGCGTGGGAAATGCGGACGCAGCAGGCCAACG
AGCTGATCCATGCCTGGAACGGAATGGCCAAATTCGTCCCATCGCGCATTGACCAGCCCG
GACACGACGATCTGCCCGGTCTCGATGCGGGTCATCGCCCAGTAGGGTACGGCGCGTGCG
CCGATTGCCATGTCCAGTACCGGGGTGACGGCGGCGTGCGAACGACTGTCCTGGATGCGG
CGCCTGACCGCCTCCAGGCCGTCGGGCGGGCCTTCGATGTACTGGAAAAACCGCTGCCCG
TCGACGAGCAGCGCTCCGGTAACGTCCACCCGGCGATTGAACGCGGCAGAGCCGGAGACG
ATCTGGCGGAGGGTTTCATCGGAAAGCCCAGCCGACATGTGGCTGGAGTAAGCAAATGCG
TGGAGCATGGAAGGGGCTTCGTGTGACGCACGTCACTATACGCACGCAAGCTCGCACCGT
CGTGAGGCTTTGCTCACGCCACGCCTGGCACCGCGCACTGGGTCAACAGCCCACCAGGCG
GTCGGCACCGAGACCGCTGCGGTGCTGGTTGCGGTACTCGGTAGGGCTCGCATCGACCTG
GCCACGGAAGTGACGACGGAACGATTCCTGCGAACCAAAGCCAGCCTGTTCTGCGATCCA
CTGCAGCGGCCGGTCGGTGGTTTCCAGCAGCTCGCGGGCGTAGGCCACGCGCTCGCGGAT
CAGCCAATCGATGGGCGACAGGCCGGTGGCCTCCAGGAACTGCCGCTGCAGGGTGCGCTG
GCTGAGTGCGGCCTGCTCGGCGAGGCTGCCCAGTGAGTGTGGCTCGCGCAGGTTGCGGCG
CATCCATTCCATCAGCTTTGCCAGGCGCGTGGGCTCGCCATGGGGAATGGCGCGGCTGAC
GCGCTGGCTGCGTTCGGCATCACGCCATGGCGCCAGTACCAGTCGCTCGGCCACCAGGTT
GGCCACGCGCGCGCCGTAATCCTTGCGCACCATGTGCAGCATCATGTCCATGCCGGTCGC
CGAGCCGGCCGAGGTGATGATGCTGCCGGTATCCACATACAGTGCATCTTCGCGCACATC
GATGCGCGGGAACTCGCGTGCGAGCGCGTCGGTGAGGCGCCAGTGGGTGGTGGCCTGGCG
GCCATCGAGCAGCCCGGCCCAGGCCAGCACGAAGGCACCGGAGCAGATCGAAGCGATGCG
CGCGCCACGGCCGTGGGCACGGATGAGTGCATCAAGCAGCGCCTGAGGCGGGCGCTCGCT
GGGCTCGCGCCAACCGGGAATGACGATGATGTCGGCGTCGTCGACTGTGCTGAGGTCATA
GGGAAGCTGCACCTGCGTTCCGCCAAGCATGCGCAGCGCACCAGGTTCACCCGCGCACAG
CTGGGTGCGATACCAGGCCACGCCGAGTTCCGGCCGCACCGGCGCGAACAGGCCAACCGC
ACAGCCGAACTCGAACAGGCCCTGGCCGTGGCAGGCAACGATGGCGACGAGCGGTGCGCT
GGGATCGGCGGGTGGGCTGGGCATGGCTTGATGCTACGGATGCAGATGCGGTGCGCTGCG
TGGTGCGAGGGCATGAGGTGATGCCTGTGGAGCATGTGCACGGGGGCATTCGTCTGGCCT
GGGGCACCCGACGGGGTAGAGTCGACTGTTAGTCGACTGCTGTTGGCGATACCGCCTGGA
AGCCCGCGCTGCGCGCGATAGTCGACTGACAGTCGACTCTACCCCCGTAGGTTGCCGCCC
GCCGCCCGCCGCCCGCCGCCCGCCGCCCGCCGCCCATCACCCATCACCCATCACCCATCA
CCCACCGCCCGCCGCCCGCCGCACATCATCCAGCGTCGATTGCCCATCGCCATCCCATGG
GCGTGGTGCGCAGGGCTGCCTAACGTCATTACCAGCAGTCATGTGGGTGGCCGGATGTTA
CGGCTGGGTGACGCGATCCCGCCTGTTGCCGTGGGTGAACAGGCCCTTGAATGGAAGCGT
GTTTCCGGCCCACCCCCACGAGCCCCCATGCCTGCCGCCCACACCCCTGTCCTGAGCACT
CTCGCTGTTCTGATCACAGCCGTCCTTGCCGCTTCACCCAGCCATGCGGCTGAAGCCGAT
GCGGATCCTGCTGCCGCCGCTGCGACGGCCAACGTGGCCGCGTCCACGCTGGATGCGGTG
GTGGTGACCGGCTCGCGCACCAGCACGCGCACGGTGAAGAACAGCTCCACGCCTATCGAT
GTGATCTCCGCCGAAGACCTTGCCGCGACCGGGCAGGGCAACCTGCTGGAAGCGCTGCAG
CGCAGCCTGCCGTCGCTGAGCCAGATCGGCGGCTACCAGAGCGACCAGGAGAGCCTGATC
CGTGGCTACCAGCTGCGCAACCTGTCACCGGGCTACACGCTGGTGCTGGTGAACGGCAAG
CGCCGCAATGCCAGTGCCTATGTAAGCGGTGCCAATGGGGGCGGCTTCCCAGGCCATGCG
TGGGCGGACCTGGCGTTGATTCCGGTGTCGGCCATCGACCACGTGGAAGTGCTGCGTGAT
GGTGCGTCGGCCATCTATGGCTCCGATGCGATTACCGGTGTGGTCAACGTGATCCTGAAG
TCGCAGGCCCACGGTGGCGATGTGTCGGTGGAGAGCGGGCAGAGCATCGATGGGGATGGC
TCGCGCACCAGCGTGCGTGCCAACGTGGGCCTGCCGTGGGGTGCCGATGGCTTCGTCAAC
CTCTCCGGCGAGACCACCCGCCAGCATCATGCGATCCGCACCCGCCGCTACATCGATGGC
TATCTGAGCTACCCGGCGGTGGATGGTAGCGGCAATCTGGTCGCACTGCGCCCGAACAAC
CGGTTGCCGGCCGGCGCATCGCCGAACCCGGCCGAAGCCAGCCGCAATGCCGAGGCCAAC
ACCATCCTCAGCTCCCCGTCGTATGCGCTGAAGGCGTTCGCGGTGAACGTGGGCCGTGGC
CTGGGCGAGAGCGCGCAGTTCTACGCCAACGCCACGGCCAGCGATCGCACCGCGCAGGCA
ATCCAGAACTTCCGCCTGCCGGCGACCATCTTCACCACCTACAAGGCGCCCGGGGTGCTG
AGCGTGTTTCCCGATGGCTTCCTGCCCGTGCTGGAAACCAAGGAGAAGCAGTACACCGGC
ACCGCGGGCGTGAAAGGCCAGATCGCAGGCTGGGACTACGACGCAAGCCTTACCGGCAAC
CGCAGCACGGTGCGCACCTATACCCGCAACTCGGTGAACTACTCGTTGCCGTACCCCGGA
TCGCCCACTGACTTCTATGACGGCAAGCTGGACTACCAGCAGGGCATCGCCAACCTGGAC
CTGCGCCGTGGCTTCGAGGTGGCGGCGTTTGCGTCGCCGCTGGAGGTGAGCGCGGGCGCC
GAGTACCAGCACGAACAATACGAGCGTGGGGCAGGGCAGTGGGAGTCGTACACCGGCTTT
GGTGCCGCGGCGTTCGTGGGCTACTCCACCGCCGATGCGGTGAAGGCGACGCGCAACAGC
AAGGCGGTCTATGTGGGCGCGGCCAGCAACATCACCTCGCGCTGGTATCTGGATGCGGCG
GCGCGCTGGGAAGACCATTCCGACTTCGGCAGTGTCTCCACCGGCCGCCTGACCACGCGC
TTCGACTTCACCGATGCGCTGGGCGTGCGTGCCACGGTCAGCAACGGTTTCCACGCGCCC
AGCCTGGGCGCGCAGTTCTACCAGGCCACTGGCAGCTGCCCGTGCGGTACCACGCTGGTG
GCGCAGGTGTCTTCGCCGGCAGCGGTTGCGCTGGGTGCTACGCCGCTGAAGCCCGAGAAA
GCCACCAACTACAGCCTGGGCGTGACCTGGGACCCGAGCCCGGCGTTCCACCTGGCCGTG
GATGCCTACCAGATCGACATCCGCGGCCAGCTCGGCCAGTCCAGCCAGATCGGCTACAAC
GCGCAGGATCCTGCACGCGTCACCGACAACAGCGGCACGGTGCTGACTGCGGCGCAGAAG
AACACCATCGATGCGCTGTTGGGTTCGGCCGGCATCAGCATCCTGCCGGGTGATGCGTTC
TACGCCAGCTACTTCACCAACGTGGGCAACACCCGCACGCGCGGTGTCGAGCTGACCGTG
GAAGCGAACCAGGAAACGGCCTGGGGCAAGCTGCGCTGGAGCTACGCGGCCAACGTGGGG
CGCACCACCATCCAGAAGGTCAGCGACATTCCGGCGGCGCTGCAGGGGCTGCCGAACATC
AACCTGCTGACCAAGAGCAGCGAGTACGCGCTGCGCTTCCGCACGCCCAGCTACACGCAG
GTGGCGGGGTTGGGCTGGCAGAACGGGCGCTGGCGCTCGAACGTCGACTTCACCTACTAC
GGCCCGATCAAGCGCTTGAACAACGGCGTGGAGTACAAGCAGCCGCCGGTGCTGGTGACC
AATCTCTCCGGTGGCGTGGAACTGGGCGCAGGCTGGAGTGCGGCGCTGGGCATCAACAAC
GTGTTCGACAAGCGCACGCGCAAGGTGCCGGAGTACGCGCGCAGTGCCACCGATGTGGCG
AGCATCGAGACGACCTGGGACAACGGCGACGTGTTGAGCAACGTCGGCGCGTACTGGTAC
GGGCGGGTCAGTTACCGGTTCTGAGGTTCACGCCAAAGGCGGCCGGACGTGGTTCGGCAT
CATCGAGGAGCATTTCATGTCTTCTGCATTGAAGGTGGTGGCAGTGGTGGGATCACCGAC
CAGCTCGGCGACGTCGCGCACGTTGCTGCTGGTGCGGCACTTGTTGGCGTCGTTGCAGCA
GCGGGTGCATGCCAGCGTGGAGCTGGTGGAGCTGGCGCCGATCGCGCGTTCGCTGGGGCA
GTCGCTGTCGCGCGATGAAGCGGAGCCAGCCGTAGAGCAGGCACTGCAGGCAATCGAGGC
GGCCGGTCTGCTGGTGGTCGCGGCACCGGTGTATCGCGGTTCCTATCCCGGGTTGTTCAA
GCACCTGGTCGATTTCATCGGGCTGGAAGCGCTGGTGGATACGCCGGTGCTGCTGGCGGC
GACCGGTGGCAGCGAGCGCCATGCGTTGGTGATCGACCACCAGTTGCGGCCGTTGTTCAG
TTTCCTGCAGGCGCACACGCTGCCGATCGGGGTGTATGCCACGCCTGCCGACTTCGATGG
CGAGCAGATCAACAGTGCAGCCTTGCAGGCGCGCATCGCACTGGCGGCCGAGCGCGCGGC
AGGGCATCTGGCTTCGCAGGCGCTGGCGGTACCGGCGCCGCTGCGAAGGATCGCCTGACG
GCATAACCGGCGGCGCTTTGCTTATGGCCAAGGCGCATCTGCATGGCCGGATCTGACCGC
CGATTGTCGCCTGGCATCGCCGTGCCGACCGCCGTCATCTCTAGCATCGATATCGAAGCG
GCATCGCATTGCCGCCCCCCGATGAGGACGACCCCGTGAGTCTGGACGCAACCGACAAGC
CCATCCTGTTCCTGCTCGACCGTGAGTTCGAGGACGGACAGATTCCCGGCCAGCGCTTCT
TCTGCCGGCACAGCCTGTTGCTGGAAGGTGCGCTGTCGAGCATCGACGGCCTGGACGCGC
AGCTGGACGTGCGCCGCATCGGTTTCGCACGGCCGCGCCGGGAGGTGATCGCCGAAATCG
GCGAGCAGGACCAGTCGCTGCCGAAGCTGGTGCTGCCGCAGGGCGTGCGCAGTGACCTCG
CGAGTGGCGTGCACCAGGACCGCCAGTACATCTCCGGTGCCGAACCGATCCTGGCCGCGC
TGAACGGGTTGCTCGGCATCCCCGTGGCCCATCCCTGAGCGAGGACGCGACCATGAGCTA
TCAGATCAGCGTGTTGGACAAGAGCCCGGTGGCCGAAGGCGCCTCGCCGGAGCAGGCGCT
GCGCAACAGCCTGCAGCTGGCGCAGCGCGCCGAACAGCTGGGCTATCACCGCTACTGGTT
TGCCGAGCACCACGCCGCGCCGACGTTGGCCAGCCCCGCACCGGAAGTTCTGGCGGCCTG
GGTGCTGGCGCAGACCCGGCGCATCCGCATCGGCAGTGGCGGGGTGATGCTGCGCCACTA
CGCGCCGTACAAGGTGGCGGAGAACTTCAACCTGCTGGCGGCGCTGGCGCCAGGGCGCGT
GGATCTGGGCGTGGGCAAGGCGCCCGGCGGCCTGCCGGCATCTACCGCTGCATTGGCAGC
GGGGCGGCCGGCGTTTGCCGACTTCGACCAGCAACTGCGCGATCTTGAGGGCTATCTGTC
CGGCGCCGAAGCCGATGTGCTGGCGCGGCCGATTCCGCAGCAGGCGCCGGAGCGCTTCCT
GCTCGGTGCCAGCCCGCAGAGTGCACGGCAGGCGGCCGAGCTGGGCTGGCGTTTCGTCTA
CGCCGCGCACTTCGACGGCGACCCGAAGCACATCGAGGCCGCGTTCGACGCCTACCGCAG
CGTCTCCTCGCAGCCACCGCTGCTGGCTACGGTGGCCTTCGCCGCGCCGACTGCCGAAGC
CGCTGCGCGTCATATTGGTGCGCTGCGCGTCTACAAGCTGCACCTCGGTCCCGGGCAGAC
CGTGAACCTGCCCAGCCCAGAGGCGGCTGCCGAGTACGCACGCCAGGTGGGCGTGGCCGA
CTTCCGCATCGAGGAAACACGTCCGAGCGTGTTGTCCGGCGATGCGCAGCACGTGCGCGG
CGAACTGGACGCGCTGCACCGGCGCTTCGGCGTGGGTGAATTCATCCTCGATGCGCCGGT
GGCCGACCTCGACGCACGCCTGACATCCCTTGAACTGCTGTCGCCCGCGCCGCGCGCGGC
GGTGGCCTGACCTGCAGGAGCGATTCCATGAGCACCACTCCGCGCCACATTCCGTTCGGC
ATCATGCTGCAGGGCCCCGGCAGCCATATGCATGCCTGGAAGCATCCGTCCAACCCGGCC
GATGCCAGCGTCAACCTGCAGTTCTACATCGACATTGCGCGCACCGCCGAGGACAACGGC
ATCGCCTTCGGCTTCGTTGCCGACGGCCTGTACATCAACGAGAAGTCGATTCCGCACTTC
CTCAACCGCTTCGAGCCGATCTCGCTGCTGTCGGCACTGGCCACGGCAACGAAGAAGATC
GGCCTGGCCGGCACGCTGTCGACCTCCTACAGCGACCCGTTCACGGTGGCCCGCCAGTTC
GCCTCGCTGGATCTGCTCAGTGGCGGTCGTGCTGGCTGGAACGTGGTGACCTCACCGTTG
GAAGGTTCGGGTCGCAACTATGGCCGGCCGCACCCGGAGCATGCGCTGCGCTACCAGATC
GCCGACGAGTACCTGGAGGTGGTGCAGGGACTGTGGGATTCCTGGGATGACGACGCCTTC
GTGCGCGAGCGCGACAGCGGCACGTTCTTTGCGCCGGAGAAGTTCCGCCGGCTCGACCAC
AAAGGCCGCTTCTTCCAGGTGGAAGGCCCGCTCAACATCCAGCGTTCGCCGCAGGGACAG
CCGGTGATCTTCCAGGCCGGTTCGTCTGATGATGGCATCGCGCTGGCCGGCAAGTACGCC
GATGCGGTGTTCACCCATTCGCCATCGCTGGAAGAAACCCGCGCGTTCACCCAGAAGGTG
AAGAACTCGGCGATCGCGCACGGCCGCAGCGGCAATGACGTGAAGATCTTCCCGGGTATC
GGTCCCATCGTCGGCCGCACGGCCGAGGAGGCCGAAGCCAAGTATCAGGCGATCGCCGCA
CTGGCTACGCTGGAGGATGCACTGGCGTACCTGGGGCGCTTCTTCGATCACCACGATTTC
AGCCAGTACGATCCGGATGCACCTTTCCCGGAGCTGGGTGACATCGGCAGTAACTCATTC
CGTTCCACCACCGACCGCATCAAGCAGGATGCGCGTGAGAAGGGGCTGAGCCTGCGCCAG
GTGGCGCTTGAAGCGGTGAGCCCGCGACCAAACTTCATCGGCACGCCGGAGCACGTGGCC
GATGAGCTGATCCGTTGGTTCGACGCCGGTGCCAGCGACGGCTTCATTCTCGGCTTTGCC
GCACAGCGCGAAGGCCTGGATGATTTCGTGACCCAGGTGCTGCCGATCCTGCAGGCCCGC
GGCTACCACCAGCGTGAGCTGCAGGGGCAGACCCTGCGTGAGCATCTGGGACTGCCGTAC
AAGGCCAGCCGGTATGCGGCCGATGCCGAACCGGCGCGGAAGGCGGGGTAGGGCGATGAG
CGGAGAGAATTCGGTAGCGCCCGGCCATGCCCGGCGAGACCCCGCGTCAATCGGCGTGCT
GCCCGAAATCGCGGCACGCGCCGAGGCGGCCATCGCGATCCGCCATGACCTGCACCGGCA
TCCGGAGCTGGCCTTCGAGGAGCATCGCACCAGCGCCCGTGTGGCCGAGCTGCTGCAACA
GTGGGGCTATGAGGTCACCACCGGGCTCGGTGGCACAGGCGTTGTCGGCACGCTGCAACG
CGGGCAGGGCGGCCGTCGTCTCGGCCTGCGCGCCGACATCGATGCACTGCCGATCCACGA
AGACTCGGGGCTGGCCTACGCCAGCCAGAACGAAGGGCTGATGCATGCCTGTGGCCACGA
TGGGCATACCGCCATCCTGCTGTCCGCCGCGCATTACCTGGCCCATCACGGCAATATCGA
CGGCACCCTGCAGCTGGTGTTCCAGCCGGCCGAGGAGACGGGTTCGGGCGCATCGAAGAT
GATTGCCGACGGCCTGTTCGAGCGCTTCCCGGTGGACGCGATCTATGGCCTGCACAACTG
GCCGGGCGTGCCGGTGGGCCACTTCGGCTTTGTCGATGGCCCGGCGATGGCGTCGTTGGA
CTGGGCACGGCTGAAGGTGATCGGAAAGGGTGGCCACGGTGCCGAGCCGCAGGGCAGCGT
GGATCCGATTCTGGTCGCCGCGCACATCATCACTGCGCTGCAGAGCGTGGTGTCACGCAA
CGTCGATCCACGGCAGATGGGTGTGGTCACCGTCGGCTCGATCCACGGCGGGCAGGCCGC
CAATGTGATTCCGGACGTGGTGGAGCTGAAACTGACCGTGCGCGCCTACCTGCCGGAGGT
ACGCGACACCCTGCGGCGCCGGGTCACCGGGATTGCCGAGCAGACCGCTGCCGCGTTCGG
TGCGCGCGCCGAGATCGAGTTCCCGCGCGGTTTCCCCAGCGTGATCAACCACCCGCAGCA
GACTGCCTACATCCGCGAGGTGGCGCTGCAGGGCTTCGGCAGTGAACACGTAGTGCCCGA
ATTCGCGCCGCGCACCGCCAGCGAGGATTTCGCCTTCCTGCTGCAGGCGCGGCCGGGCAG
TTTCGTGTTCGTCGGCAACGGCGACAGCGCGCCGCTGCACAGCCCGCGCTACGTGTTCAA
CGACGCCGCAATCGCACCCGCCGCCAGCCTGTGGGCACGGCTGGCCGAAGACTATCTGGT
GAAGGAGGTGGCATGAGCAGCAACGAACGCTTCTTCTACACCTCGGTGAATGATCCGCTG
GCACGGCCTCTGTTCGATGGCCTGGAACAGGAGTACGACAGCCGCTACGCCGACGTGCGC
CGACGCATCGGCGGCAGCGCCCGCGAGGAACTGCAGCGCTACCCGGCGCAGGCCTTTGCT
GCCCCGGTAGGTGCCTTCGTGCTGCTGCTGCGCGATGGCGTGGCGATCTCCGGCGGCGCG
TTCATGCCGCACCGCGATCCGGATACCGCCGAGTTCAAGCGGATCTGGACGCTGCCCGGG
CTGCGCCGCCAGGGCATCGCGCGGCGCGTGCTGCAGGAGCTGGAAGACCAGGCGGCGCGG
CAAGGATACCGGCGGGTGTTCCTGACCACCGGCTTCCGCCAGCCTGAAGCGGTTGGCCTG
TACCTCAGCCATGGTTACACCGCGCTGTTCGATCTGGATGCGGATCCCGAAACCATTGCG
CACCTGCCGTTCGAAAAGCACCTGCGGGCAGCGGCGCCCGTCATCGTGCCTGCGCAGACC
CAGCTGCAAGGAGCCCACGCGTGAGCACGCCTTCGACCGCGCTGAATGGCATTGCAACCC
GGCCCGCGCCAGCGCCCGCGTTGAAGATCGTGCCGGCCCGGCATCCGCTGCAGGTGTTCG
GCACAGTACTGGCACTGGCGCTGATCCTGATCGGGTTGCAGTCCGTACTGGGTAATCCGC
GCTGGGGCTGGGGCACGTTCGCTGAGTGGTTCTTCGCACGCCCGGTGCTCGAGGGCCTGG
GCCGCACGCTGCTGCTGACCGCGCTCGGTACCGGTCTCGGTTTCGCGCTGGGCACCTTGC
TTGCGCTGGCCCGCGTCTCTGGTTCGCCGCTGCTGTCGGCGGTGTCGTGGGGCTACGTGT
GGTTGTTCCGCTCGATCCCGCTGCTGGTGCTGTTGCTGCTGCTGAACAACTTGGGCTATC
TGTACAGCACCATCGAGCTGGGCGTGCCGTTCACCGGCATCAGCCTGTTCTCGTACCCGA
CCACGCAGCTGATCGGTGTGTTCACCGCCGCGGTGCTGGGCCTGACCCTGAACCAGGCCG
CGTTCTCGGCCGAGGTGATCCGCGGTGGCATCCTCTCGGTCGACCACGGCCAGTACGAGG
CCGCGGCCGCACTCGGCCTGCCGCGCGGTCGCCAGGTGCGCCGCATCATCCTGCCGCAGG
CAATGCGTTCGATCCTGCCGGCCGCGTTCAACGATGTGATTGGCCTGGCCAAGAGCACCT
CGGTGGTCTACGTGCTGGCGCTGCCGGAGCTGTTCTACACCGTGCAGGTGATCTACCGCC
GCAACCTGGAAGTGGTGCCGCTGCTGATGGTGGCCACGGTCTGGTACCTGGTGATCCTGA
CCGTGTTGTCGCTGCTTCAGCGGCGCGTGGAACAGCGCTTCGCGCGCGGCCAACTGCAGC
GCGAGCGCTCGGTGTCGCGGGTGTCATCGCCTCCGCGTGTGCAGAGCGATGCCGCGCAGC
GCGTGGCCAACCGCCCGCGCATCGCCACCCAGGTTGAAGCGGGCGAGGGCGCTGCGGTGT
CGCTGCATGGTGTGGGCAAGGTGTTCGGCGATCAGCCGGTGCTGGACGACGTGAACCTGG
ACCTGCGCGCTGGAAGCGTGACGGTGCTGATCGGCCCTTCGGGCGCCGGCAAGTCCACGC
TGCTGCGGCTGATCAATCATCTGGAACGCGCCGACAGCGGCTATGTGACCGTGGGCGGCC
AGCTGATCGGCTACCGCCGCGATGGCGACACCCTGTACGAACTGCCCGAGCGCGAGATCC
GTCGCCGTCGTGCCGAAGTGGGCATGGTGTTCCAGGGCTTCAACCTGTTCCCGCACCTTA
CCGCGCTGGAGAACATCATCGAGGCGCCGATCGCGGTGCGCGGCGTGCCGCGACCGCAGG
CCGAGCAGCAGGCGCGCACGCTGCTGGAACGGGTCGGCCTGGCCGACAAGGCCGATGCGT
TCCCGCGCCAGCTGTCCGGTGGCCAGCAGCAGCGCATTGCGATTGCCCGCGCGCTGGCGT
TGCAGCCGAAGGTACTGCTGTTCGATGAGCCGACCTCGGCGCTGGACCCGGAGCTGGTGG
CTGAAGTGCTGAGCGTGATCGAAGAACTGGCCCGTTCGGGTACCACGCTGGTGATCGTCA
CCCATGAGCTGAGCTTCGCCCGCCGCGTGGCCGACCACGTGGTGATGATGGACCAGGGCC
GGGTGATCGAGCAGGGCACGCCCGAGGCCCTGTTCGAGCGCCCGCGGCAGCAACGCACCG
CCGATTTCCTGGCCAAGACCCTGTAACCCTCAAGGAATGCCATGAGCCCTGCAGCACCCC
GTCGCCCCTCACGCAGCACCTTGTTGATCGCAGGCGTGCTGGTCATCGGCATCGCCGGCA
TCGTCTATTCGCGCGTGCGCCAGGCCCCGGATGCCGGCGCCGTGGCCGCGACCAGCCTGG
CCGGCGCGAACACCGCCATCCTGAAGGGCACGCTCGACCCGAAGGCGCAGGCCTTGATTC
CGGCTGGCTACCGCTTCGTCACGCCGGGGGCGTTCACCGTGGCGACCCATCCGGGGCAGC
TGCCGCTGGCCGACTACGGCGCCGACAGCAAGGACGTAGTCGGCATCGAGCCGGACATCG
CGCGGCTGATCGCCGATGCGCTGGGCCTGAAGCTGGTGATCGTGCCGGTGGCGTGGGCCG
ACTGGCCGCTGGGGCTGGAATCGGGCAAGTACGATGCGGTGCTGTCGAACGTGACGGTCA
CCGAGGAGCGAAAGAAGAAGTTCGATTTCTCCAGCTACCGTTACGACCTGCTGGGCATCT
ACACGCGCACTGATGGGCCGATCCAGAAGATCGAAAAGCCGGCCGACGTTGCCGGGCTGA
AGGTGGTGGTCGGTGCCAGCACCAACCAGGACCAGATCCTGCGGCAGTGGGACCAGCAGA
ACATCGCTGCCGGCTTGAAGCCGGTGGAGTACCAGTACTTCGATGACGCGGTGGTCGGCC
GGTTGGCGGTGATCACCGGGCGGGCCGATGTCTCGTTCGAGCCCAATGCCACCGGCGCGT
ACTCGGCACGCGACGGCAAGGTGCGGCGCGTGGGCCTGTTCCCCGGCGGATGGCCGAACG
CTGCGGCGATCTCGGTGACCACCCGCAAGGGCAGCGGCCTGGCTGATGCGGTGACGCAGG
CGCTGAACACGCAGATTGCCAGTGGTACCTATGCGCAGGCGCTGAAGCGATGGAACGTGG
CCGAGGAGGCCGTGCCGCAGTCGCAGACCAATCCGCCGGGGTTGCCAACGTTGCAATGAC
ACCGGGCGTGGCCCGGGTGACCCCCCGCTTTGTAGAGCCAAGCCTTGCTCGGCTGCTTTA
CCAGCGCGCCTCCAGCGTTTTGAACGGTTTCGCCAGCCGCACACCCTCGGCATCGAAGTC
GGAAACGCTATGCCCATCCACACGCACCGTCTTCGGCATGGTGCGCGCCGGCCACCAGAC
TTTCACTGCCGTCCCGCTGCGCAACCCCTTGCCCAGCGTGACCGTCAGCGTGCCGTCGCG
CTGCCGCGCCTGCATCTGCAACGTGCCATACGCGGTCGGCAGCCGCTCCACCGCCAACCC
ATCGCCCGCCACCCACGACGGCGGCGTGCCCGGCAGCAATGACAACGCATCATCGTCTTC
GCGCATCAGCATGCTGAACAGCGTGCGGCCGTACTCGGCACCAATCCAGGTATGCGGCAT
GTCGCCCAGGTAGCGGGGGAAACGCAGCCGCGAGTGCACGACCTCGGCCAGTACCTGCCA
CTCAAGCGGGCGCCGATCATGCAGCAGTCCCTGCAGCAGCTCATCGGCAACCTGCGGTTG
GCCCAGGTGCACATAGCTCAGCACGTTGCGGATCTCATACGGCGTATAGGCGTACAGCGC
ATCGGGCTGGCTGCGCTTGCGCACATCCTCCAGATAACGCGCGAAGGTGGTCCGCAGTGC
CTCGGCGGGCAGCACGCTCTGCGCACCGGTGGGGTCCAGTGCGATCGATACGCCGGTTGG
ATCGCCATCGCCCAGGTCGGCCGAGGAGGGAATGAAGTCGATGCCCTTCCACGCCATCGT
CGCCCGGATAGAGGCGTGCAGCGCGTCGTAGAGCAGCGTGTACTGTTCGCGCGCCCAACG
GGCGGTTTCATGGTCGCCCAGCGACTCGGCCAGCCACGCGCCGTCGTGCCAGCCCTTCAG
TCCCCAGTAGTCATCCCAGTAGCTGTGGGTGGGCGACGGATAGCCCTCATGGCTGATCGA
CGGCGCAAGGATGCCCGCGAATCGCTCCGGCGCCGGTTGGTCGGCCTTGTAGCCGGGCAG
CAGCGTGCGCTCGCGCAGTTCCTGCAGGAAGCGCAGCGCCGCTTTCACTTTCGGCAGATA
GGCACGTACCGACTCGGGCCCGCCATCCAGGCGCGCGACATCGGCCACCAACGCCACGTA
CTGGCCCTGGCTGTCGTACTCGATGTCCGAACCAAAGCCGGTGTTGACACTGCCATCGTC
GTTGAGGATCGGCGAGACCAGGCCGTTGGCATGCACGCCGTGTTCGCTGTACCAGGCCAG
GTAGTCTCGCGCGACGCGTGCTTCGCCCATGCGCAGCAGCACCGCCGAGGTGGCCATGCC
GTCGCGGATGAAAGAGCGGTTGTAGTTGCGGGGCCCGGGCTGCATGGCAGGGCCGGTCTG
GTTGATCAGCATGTAGGCGGCCTGCGCGCGCAGCATGTCGACCAGCGAAGGATCGGGCAG
GCGCAGCCCGACCTGGCCCAGCCGTGCCTGCCAGTCCGCGGAGGCCTGCGTGGCCAGGGA
ATCGAACGCCGTATTGGCATCGCGGGGCAGCGTGGCCAGATCGAGCGCGGGCGCCTCGGG
CAGTGCGCCCTTGCTATCGGCGGTGGCAGTACCCAGCGGGAACGCGACCACGATGGCATC
GCTGGTTCCCGGCGCCAACGAGACGCGGTAGTTCAACGCAGCCGAGGCAAGACCCTCGTC
GTCGCGCGCCTGTTGCGTGGAGGGCAGCTGGCCGGCAGCGAGGGTCGCGGTGATTTCCGT
TGCGCCATCCCTGCCAAACGGCGCCGCGCCGGACGCAGTCACCGGCGTGAGCGACTGCAG
CAGCGTGCGTCCATTGATGCGCACGGCCTGTCCATCGATCGCCACATCGCGGATGGGTGA
CAGCCCGCCGTTCTGCCACGGTGGATTCATCTGCATCGGGCGCACGATCAGGCTGAGCGT
GCCGTCGATCCTGGTGCCGCCGGTGTTGCGCAGGCGATGACGCAGGAACGTTACCGGCTG
GCCGTTGCGCTCGATGGCGAACACTTCACTGCGCAGCTCCAGGCCGGGTTGCGGTGACCA
GGTAGCGGAGGGCATCGGCTTCCAGCCGTCCCGCAATGCATGCTGCACGTTCTGCCCGGC
CGCACCCGCAGTGCTCCCATCGGCGCTGCGCCAGATCGGCTGCACCAGCGGCGCGCCCTT
GAATGCTTCCAGATTGCCGTACTCGTCGAAGATCGATTTCTGTCGCCCGGCATGCACGCC
GACGGCGGTCCAGTAAGTCTGCTGCATCTGCAGCGAGGCCGGGAACAACGCGCGCTGCGC
ACCACTGGCGGCAATCTGGTACTGCTTCATTGGCGTCATCACGGCTTTCGGGCCGAGCAG
GCGCAGGCGTGCCACCTTTGGTGCAGATCCATCCACGCTCAGGCGGAATGCACGCACGGC
CTGTGCGGAATTGGCGGCCAGCCAGCTCTGGCGGTGGCTGGCCGCCTGCGCATCGTGCGC
GAGGTCCTGCCACCGGCCCTGTGCATCCTGAACCTGCAATCGGGCAGGGCCGCGGCTGCC
ATCAGCCCAGTCGACCACCAGACCAGCCGTCGATTGAGCCTGCGGCAGCGTGATCTCTAA
CGCATGGGATCCATTTGTCCCGGCCGGAATCGGGACGGTGCCGCCGCCTTGCCAGAGCGC
TGCTGCCTGCGTTGCATCGATACCGCTGATGCGTGCGCTGAGCGTGCTGTCCAGCGGCTC
CATCTCGAAGATCGACACGCCCCAGTCGGAAGTGCGCTGCGGACTGGCCAGCCGCAGGTA
GCGCGCCTGCCGCGGCGCGAAGTAGAGCGTTTCCACATCGCCCAGTGAATCGGCCATCGT
GTACGCGGTCTGCCACTGCGTGCCATCCAGTGAGGTCTGCAGCGAATAGCCTTCCGGATT
GGAGACATCCCAGGTGAGGCGCGCGCCGACCAGCAGGGTGGGCGCGCCCAGGTCGATCTG
GAACCAGTGGCCGGGGCTGAAGGCGCCGCCGGTCACGGTCTTCGGGTCGCCGTCGATCAG
GTGGCCGATTGCCATCGCCGGCACCTGCTGCGAGGAACTGCTGGCCTGCCATTGGCTGCG
CGGGGGGAGGGTCTGTGCCTGTGCGCTGGAGGCGAGGGCGGCCAACAGCAGGGCCGCGGC
AGGGCGCAACGGGAAAAGCGGGGTAGAGACCTTGGAGCGTTCGGCGCGCAACGTCATTAC
TGGCAGCCTCGCAGGATCGACCGGAATCGGGCGAGCGCTACGCTAGCAAGGGCTGTAACC
GGTTACATGACGCACTGCAGCGCCGCAGGCCGATTCTGTTGTAGGCGCAGCCGAGCATGG
CACGGCTCTACCGGGCCTTGGAGCACATGACACCCCGTCATGCCGTTACAGCTCCACCGT
CTCCCACCATCGCGTACCCGCCTGCGGCGCCTGCATGTCCAGTGCTTCGCCCATCATCGG
CGTGGCCACCGGCACATTCTTTGCGGCCGCCAATGCCGTGATGCGCTCGAACGGCTGCTG
CCATTCGTGCAGGGCCAGGTCGAAGGTGCCGTTGTGGATCGGCAGCAGCCACTTGCCGCG
CAGGTCCAGGTGCGCCTGCAGCGTCTGTTCCGGCTGCATGTGCACGAACGCCCAGCGCGG
ATCGTAGGCACCGGTCTCGATCATGGTCAGGTCGAACGGACCGTATTTTTCGCCGATGGC
CTTGAAGCCATCGAAGTAGCCGGTGTCACCGCTGAAGAAAATGCGGAAATCATCGTCCTG
GATCACCCATGACGCCCACAGGCTACGATCACTGTCGCCCAGTCCGCGGCCGGAGAAATG
CTGGCCGGGGGTGGCGGTCAGGCGCAGGCCATTGGCCTCGGTCGATTGCCACCAGTCCAG
CTGTTCGACCTTGCTGGCGTCCATGCCCCAGGCGATCAACTGGTCGCCGACGCCGAGCGG
TGCAATGAAGCGCGCGGTCTTGCCGGCCAGCTGCATCACCGCTGCATGGTCGAGGTGGTC
GTAGTGGTTGTGCGAGAGGATCACGCCGGCGATCGGCGGCAGATCGTCGATGCTGATCGG
CGGCGCATGGAAGCGCGCCGGGCCCATCCACTGCACCGGCGAGGCGCGCTCGGAGAACAC
CGGGTCGGTCAGCCAGTACTGGCCGCGCAGCTTCAGCAGGATCGTGGAGTGCCCCAGCCG
GAACAGGCTGCGGTCCGGCGCGGCGTCCAGGGTGGCGCGGTCCAGCGGCTGCACCGGAAT
GGGGTGGGCCGGGACGGTGCCCTTGGGCTTGTTGAACAGGAACGTCCACCAGATCTCCAG
GCCGTCGCGCAGGCCCATCGCTGGACGGGGCAGGGCATTGCGGAACTTGCCATCACGGTA
CTGCGGCGACTCGGGAAAGTCGGGGAGGGACCAGGACTTGCAGAAGGTGTAGGCGGTCAC
GGCGAGGATTCCAAGCAGGAGGACAAGGAGCAGGCGCTTCATGGGTGACGTCCGCTGAGT
ACACTGCACAGTGTAGTTTCGGATTTTCCAAAAGTACACTGCCGAGTGTAAAATGGAGGC
ATCCGTTCAGTTATCCGGTTCCCGCCATGCCCCGTGCCCCGCAACGCCTGACCGACCGCA
AACGCGAAGCCATCGTGCGCGCGGCGGTGGAGGAGTTCCGTGCCGCGGGCTACGAGGCGA
CCAGCATGGACCGCATTGCCGAGGCGGCCGGGGTCTCCAAGCGCACCGTCTACAACCACT
TCTCGAGCAAGGAAGCGCTGTTCTCGATGATCCTGGAGGAGCTGTGGGAGCGCAGCGTGG
CCAGCGACACATTGCCGTACCGCGCCGACCAGCCGCTGCAGGCGCAGCTGCTGCAGTTGC
TGGGGCAGAAGCTGGAATTGCTCAGCGATGCCAACTTCATCGACCTTGCGCGGGTGGCGA
TGGCCGAGATCATCCACTCACCGGAGCGTGCGCAGGCCATCGTCTGCCGCATGGGTGAAA
AGGAAAGCGGCGAGAGTGCATGGATCCGCGCGGCCATCGCTGATGGCCGGTTGCGCGAGG
TCGATCCGGAATTTGCTGGCCACCAGCTGCACGGGCTGGTGAAGAGCTTTGCGTTCTGGC
CCCAAGTTACGATGGGGCAGGCGCCGTTGAACGCACAGGAGCGTGCACGCGTGGCCGAAT
CGGCGGTGGCGATGTTCCTGGGTTTCTACGCGGTCTAGCTGGCGGCGAAGCGGAGGAACT
CGTCGGCCGGCAGCGCCGCCGAGTACAGATAGCCTTGGCCGACATCCACGCCCAGGGCCC
GCAGCTTCTGCTCCTGCGCCAGGGTTTCGGTACCTTCGGCCACCACGATCGCGCCGCAGC
GGTGCGCAACCTCGACGATGAAGCGCACGATCGACTGCGACTTGGCGTCGGACAGTGTGG
CGATCAGCGCCTGTTCGATCTTGACCTCGGCGATGGCCAGCTGCGAGAGCAGGATCAGGG
TTGAATAGCCAGCGCCGAAATCATCCAGCGACAGGGTGACCTCTGCCGCCAGCAGCTGTG
CGATGTTGGCATCTACCACGTCGCGCTCGACGATCTCGGTCCATTCGACGATCTCCAGGC
GCAACATCACGCCAGGCACATCGTGCAGCTGCAGCAGTTCCTGCAGGCGCAGGCCGAAGT
CGGGCAGGCGCAGTGACTCGGCCGAAACGTTCACTGCGATCTTCAGCTGCCAGCCATCGC
GTCGGCACTGCTGCAGGAAGTGGATGGCCGACTGCAGCGTGGCCCATTCCAGTTCAGCCA
ATCGCCCCTGCCGGCGCAGCAGGGAGATCACCCGCATCGGCGCGATCAGCCGGCCCTCGC
CGTCGCGCATGCGCAGCAGTGCTTCGGCGCCGACCAGTTGACGATCCTGCAGGCGATGCT
TGGGCTGGTAGCACAGCGGTGCGTCGCCCTGCTGCAGCCAACGTTCGAGAGCGACTTCGA
TCAGGGCGTCGATCTCGCTGTCGCGCTGGATCGGGTCGTCGAAGAACACGACGCCGGATT
CGATCGCACTCAGTGCTACGGTGATCGCACGGAACGGAAGATGTCCTTCGTCGGCATCTA
CGGGGGGCTTCAATTCGACTACTGCACAGCGGAACAGCGGCCGGAAACCGGGCCAATCGC
GGCCGACCTGCTCGGCCAGGTTGCTGGCCAGCTCGGTGATCTGGGGCTGCGTGCGCAGTT
CGGACAAGGTCAGGTCGCGCACCAGGATCGCCAGCGCGGCATCGCCGAACTGGTAGATCT
CCAGTTGCGCGGACGGCAGCGAGGGCAGCAGCCGATGTACTTCTTCGGTGCTGTCGCGCT
GCCAGATACCGTTGTCCTGCAGCGGACCATAGCGTAGGCGCAGATCGCGCAGGTTGCCCA
TCTCGGCCACGATCAGGCAGGCCTTGCCGATGCCGTCGTTGTCGCGCCAGTAGTGCTGCA
GGCGTTCGCCGAGCGCACGCATGTTGGGCAGGCCACTGATCGGATCGATGCGCAGCCAGG
CCTGTTCGCGCTGGCGTTGTGCATCGATCTGCGCATCGTTGTAGACCAGTGCGAACACCG
CGCCGAGCATCAGCAGTGAGAGTGGCAGTGCCAGCAGGCGCTGGATTGCCAACTCCTCCA
CGGGTAGCTGATGGACGCCGATGATTGCTACCCCCAGTGCCAGGCCCAACGCAGTGACGA
CGATACGAACGCCCCAGGCCTGCAGGATCAGGCGCAGCGAGAGTTCATTGAGCATGCGCG
GGTGCAGGCACCTGCGCAGCCAGACGCCGGCCAGCATCTGCAGCGTGGCCTCGAGGCCGG
CAGGCAGGAAATACTGGGTGCCGGCGAACTGGTAGCGGGCCAGCAGGCTGGCGCCCAGGC
AGGCCAGGCCACCGCGCCAGCCGCCGAGCAGGCCGCTGACCAGCAGGATGTCGAAACCCA
GGTGGAGCTTGACCACGCCCTGGCTGTAGCGGGCCACGAACCAGGAATTGAACAGGTAGA
TCAGGCCCAGCGCCACGCCCACATACAGGCGGCGGCCTTCAATGGCGTGGCCGGCGCGGC
GGGTGGCGATCAGCAGCACGCCGATCATGCCGATCACCGCCGTGGCCTGCAGCAGGTACA
GCGGCAGGCTGGGCAGGGCGCTGTCCAGGACCTGGGCCGAGACCCGTGAAAGCGCATCCA
TAGCAGGTTCCCGCCTGTGACCGACGGCCAGTGACGAGCAGCGTAGTCGCAGCAGCGCGC
AGGTTCAATTGCGCTGGCTGCGTTCGGGCAGGAGGTGTTCGGCCATGAAATCGACAAACG
CGCGCACACGCGGCTGCTGATGGCGATGGCTTGGCCAGAGGGCCCAGAAGGTGCTTCGCT
CAGTGCTCCATGGGTCCAGAACGCTGACGAGCGAACCGCGGTCCAGCGCATCACGCGTGG
CGAAGTCGGGCAGGCACGCAATGCCATGGCCATCGATGGCCATGTGCAGGATCGTCTCAA
GATGATTGGCGGTCATTGCGGCAGTCAGCCGGGTTTCAGCGCCTCCCTCACGTGCGGGCA
GTGGCCAGCGTTCGATCAGGCCGGTGCCGGGAAAGCGATGGAGAAGGCATGCGTGGCCGC
TCAGCTCGTCCGGGTGCTGCGGCGTGCCGCGCTGGGCGAAGTACGCAGGGGCGCCCACGC
ACAGCAGGCGGGTACTGCCGAGGTTGCGGCCGTGCAGCCGGGAGTCGGCGGGGCTGCCTG
TGCGGACGACGGCATCGAAGCCTTCCTCGATGACATCGACCAGGCGGTCGCTGAAGTGCA
GGTCGAGTTCGATGGCGGGGAAGCGCTGCGCAAACGCCGAAAGCACCGGCAGCATCAGAC
CGCTGGCGAGTGGAAGACTGACCTTCAGGCGACCGCTGGGCGCGGCCTGGGCATCGGTCA
GTTCGCGTTCTGCCGCAGCGACCTCGATCATGATGCGGCGGCAGCGTTCAAGGAACTGCT
CGCCTTCGGCAGTCAGGCTGACGCTGCGGGTATTGCGATTCAGCAGGCGGGCGCCCAGGC
GCTCTTCCAGCCGGGCGATGGTCTTGCTTGCGGCCGAAGGGGTGATGCCACGCTGTCGTG
CTGCGGCCGCGAAGCTGCGTGCCTCGGCGACCAGAACGAAGAGGCTGAGACCGGCAAAGC
TGTCCATGACGTGACCATTGATGACGTTTGTGTCATTAAAGCATGGAGCGAATGACGGAT
TCTTACGCAATAGCGTCGTCGATAGCATCAATGCGGTGGCGCTTGGCCACGCTCGAGTTT
CATCGACATGTCTGTTGCCTCTGCTGAGACGGCCGGATCATCACGCTTTGGCGTGGTGCT
GGCAGGCTGTCTGACGGCGCTCAACATTCCCTTGAGCATTGCCAGCCCTGCCGTGGGCAT
TCCTGCCATCCGGGACGCGCTGGGCGGTTCCCCTGCGGCGTTGTCCTGGATCATCAACGC
CTATCTGTTGACCTACGGCTGCACCACGCTGGTGGCCGGTGGACTGGCCGATCTGCATGG
CAGGCGCCGGATCTGGATTCTGGGCGGCGCGTTGTTTGCACTCGTCACCGGCCTGATTCC
CTTGATGCCCGATGTGGCGTGGATCAATGTCCTGAGACTGCTTCAGGGGATGGCGGCGTC
GGCAGCGTTTGCCGGCGCGATGGCGTCGCTGGCGCAAGTGTTCGACGGCCAGGCGCGGGC
AAGGGTGTTCAGCCTGATCGGCACCACTTTTGGTGCAGGGGCCGCAGGCGGTCCGCTGCT
GGCGGGCGGGTTGATCGATGCGCTGGGCTGGGAATGGGTGTTCTTCCTGCCTGCGTTGCT
GGCGGCCCTGACCGTACCGCTGGTCGCCCTGTCATCCGCCGAATCGAGAAACGCCGGTTC
GCCACGCCTGGATTGGCTGGGGGCCATCACCTTCATGCTGGCGCTGGGCTCACTCACCTA
CGCCATGATCGTGCTGCCGGAACGTGGCCTGCTGCATCCGCAGACGCTGGTACTGCTGGC
GCTCTCGGTGGTGCTGCTGGGCGTGTTCATTGCCGTTGAGCGCTCCCATCGAACACCGCT
GCTGGATCTCGGGCTGTTCCGCAACCGGCGTTTTGTTGGCGTGCAGATTCTGGCCGCTGC
CCCTGCGTTCTCCTACGTCGTCCTTCTGGTCGTGCTGCCGGCTGGCTTCATCGGTGTTGA
AGGACTGCGACCCACCGAGGCTGGACTGGCGATGGCAGCGCTGTCTGCACCCTTGCTGGC
TGTTCCCCTGGTTGCCGGCTACCTGCTGCGCTGGATTCCGGCGCGGACGCTGTGCTGTGC
GGGCCTGCTGATCGGTGCGCTTGGGCTGGCATGGCTGGCGCAGGTGTTCCAGTTCCCGTC
GGTGCGCTGGATGCCGATGCTGGTCATCGGAATCGGCATCGGCCTTCCCTGGGGGATGAT
GGATGGCCTGGCGGTCAGCGTGGTCGGCAAGGAACAGGCCGGCATGGCCGCTGGCATCTT
CAATGCGATGCGACTGGCAGGCGATTCCATTGCCCTCGCGCTTGTCGGCATCATGCTCTC
GGCCTGGATTGGCGGGAACATGATGCTGGAGGCCGGCGTCGTGGCCCGTGCCGCCGTGCA
CAGGCTGTCCATGGGCGACCTTGGCGGAGCGGTGGAGGCATTGCCCGGCCTTTCGAGAAC
GGCGCTTGCCCAGGCATACGTGGAGGCCGTCCGTGGCCAGCTGTTTGTCCTGGCGATGGC
GACCGTGCTGACCGCCATCGTGCTTGGGTACCTGTTGCGCGAAGAGGTCGAGCCCGGCCT
GAGCAGGGGCAGTCAGTAGCGCGGGTCGGCGATGGCCGGCAGCACCAGTTCGCGCACGAA
GCCGGACGGTGACAACTGCAGCAGCGCGCGCACCATCGCAACGACGTCGTGCACCGGCAC
CAGCTCGCCGTCGCCGCGCCCTGCGGCCTCTGCCACCGGAACCGACAGCGCATCGTCGGT
GTTGAGGTAGCCCAGCTGCAGGCTGGTCACCGCCAGGCGGCGATCGCGGAAACCCTCACG
CAGTGCATCGGCGATGCCGTTGAGTGCGAACTTGGATGCACCGAACGCCACTTCCGGGCG
GCCGCTGCGCGGCAGTGCCGAGGTCGAGCCGGTCAGCACCAGCTGCGGGCGTGGCGCGCC
CAGCACCCGCGGCAGCAGGCGCTGCAGCAGCACCAGGGTCGCGGTGATGTTGACGTCGAC
CAGCTGGGTGAGCGCGGCATCGCTCTCGTCGAGGAAGGCGTACTCGTCGCTGAAGGCGGT
CTCTTCCCAGATGCCCAGGTTGTGGATCAGCACATCCAGATCGGCCGGTGCCTGCGCTGC
GATGTGATTGGCAGCCAGGGTGGGTTGGGAGAGATCGGCCTTGATCCACTGCAGGGTGAC
ACCCTCGGGGCATTCAAGGTCGCGCGGACGGCTGCGCGAAACGCCGATGACGGTGTCGCC
CGCACTGCACAGGCCTTCCACGAACGCCCGACCCAGGCCCCTGCTGGCGCCGATGACCAT
CAATTTCATGTTGCTTCCTTGTTGTACTGCGGCAGCCTCAATCGGCTGCCAGAACGGTGT
CCCAGTCGGCGAACGCACGCAGGCCGCTGCGCTCGGCGGTAATGATGGAGGCGGTGTTGT
CGAGCTGACAACGGTACTGAGGCTGCAGCCCGGCCGCCTGCGCGGACACGGCCATGGCGT
GTACCAGCTGGCGCGCGTGCCCGCGACCGCGGGCCTCGGGCAGGGTCAGCACGCCCATGT
CGGCCAGGGCTGGATCCAGGCTCCACGGGTACATGCTTCCCGCGGCAACCAGCCGCTCGC
CATCGAAGGCGCCGAACACCTGCCAGTGATCCAGTTCAACCCAGGCGGCATCGAGATCCT
CTTCGCTGGCGCTGGCCTGGAACACCTCGAACGCGGCGGCGTCGGCCGGGTCGAGACGGC
GGATAAGTGGTGGTGCAGGGCGCGCGGCCAGGGCCGCAAGTTCTGCGGCAGGGAAGTAGA
AGACACGATCCGCACCATGCGTGCGCTGGCCGAGCTGCTGCAGGCGCTGTTGCAGCTGTG
CCAGCGTCCAGTGCGGTTGCGCGTGCAGGTGCAGGCGAGTCGCCAGGGCAGGGCGCAACA
GTGCGCGAGCGGGGCCCACGACCGGCTGCAGCAGCATGCCGTCCTCGCCCTCATCGAAAT
CATCGCTGCACGCCAACTGCAGCTGTGGATCATCCCGCAGCGTGCGCTGCCCGGAGAACA
CGCCGCGCCAGGTCGCATCGATCAACGGGGCAAACACATCATCCATGACCGGTGTCTCGC
TCAGTGCCGGGGCAGGTCCACCTGCAGGCCGGCGGCCTTCCATTCGGGGTAACCGGCGGC
GAGCCGCTGCGCGGTCAGTCCGGCCTCGCGCAGCATCGCCACCGCATCGTTGGACAGCAC
GCAGTAGGGACCGCGGCAGTACGCGACAATGTGGACGGCACGCGGCAGTTCGTCCATCCG
TGCACGCAGTTCCGTAACGGGAATGTTCAGCGCGCCGGGCAGGTGGCCAAGATCGAATTC
CTCGCGCGGCCGCACATCCAGCAGCACCACGCTGCTGCGTTGTTCCAGCAGCTGCTCCAC
GGTCAGTCCTTCCAGCGCGTCGCGGCGCTGCAGGCTGTCGTGGATCACGCCGTGCATTTC
GCTGCGTTGGTGGTCGGCATAGTCGCGCAGTGCGGCCAGCAGGTTGCCCAGCGGGCCATC
ACCGCTGCGGTAGAGGATGCGCTTGCCGTCACGGCGGGTCTGTACCAGGCCGGCACGGCG
CAGCTGCTGCAGGTGCTGGGAGGTATTGGCCACCGACAGGCCGGTCAGTTCAGCCAGGCG
TTCCACGGCGCGCTCGCCCTGGGCGATGTGCTCCAGCAGGGCCAGGCGATGGGCATGGCC
GAGCGTGCGGGCGATCTCGGCCAAGGCCTCCAGCGGTGAGGGTGGTGGCTCTGTTGCAGC
GTTCATGCGGGACACGCTAGCATCGCTCTATCATTCAAGCAAATAATTGAAGGTGTGCGA
TATGTCTGGCCAGGCGACATTCGTGATGGATGCGGTGGTAGTCGGCGTGGGAGCGACCGC
AGTAATGGACCTGTGGGCGGTGGTGCAGCGGCGGCTGTTCGGCATTCCCTCGTTGGATTT
TGCGATGGTCGGGCGTTGGCTGGGGCACCTACCACGCGGGCGCTTCCGTCGCGATGGCAT
CGGCCGCTCGGCAGCGGTCGGTGGCGAGCGCGCGCTGGGCTGGACCGCGCATTACGTGAT
CGGTGTGGTGTTCGCCACGTTGTTGCTGGTCGTGGTCGGGAGCGATTGGGTGCAGGCACC
TACCCTGTGGCCGGCGCTGGCCTTCGGCATCCTCAGCGTTGCCGCGCCGTTCCTCATCCT
GCAGCCGGGCATGGGTGCCGGCATTGCCGCTTCGAAGACCCCGGCGCCGGGCAAGGCGCG
CCTGCGCAGCCTGGTGGCGCACAGCGTGTTCGGCGTGGGCATGTACCTTCCCGCGCTGCT
GTTGGCCGCGGTCCGTGCAGGATGAGCGAGAATCGGTGGGGTCACCGGCAACAGGAACAC
CCCGGCATGGAAGCACCCAATCCTTTCACTGATGGCATGCCGCTACCGTGGGCATGGCAG
GAAGCGTTGGCCGATGCGCGCGTCGAGCGGCAGTCGATCGGCGTGTCGCGCGCGGATGTA
GCCCGTGTGCAGCGACCAGGCCAGCCCGATGCCTTCGTGAAGTCGGAAGTGATCGACGCC
TTCAGTGAGCTCGGTGATGAGATCGCGCGCCTGCGCTGGCTGCAGGAACAGGGACAACCG
GCACCAACGGTAATTGCCACCGCCGAAGAAGCGGGCCGGCGCTGGTTGCTGATGAGCGCG
CTGCCCGGCCGCGACCTGGCTTCGTCGCCGGAACTCGCGCCGCAGCAGCTGGTGGAACTG
CTGGCCGACGCGCTGCGCGGGCTGCATGCGTTGCCGCTGGCAGCCTGTCCGTTTGACCAG
CGACTGCACTTGCGACTGCAAGCCGCGCAGGCACGGGTCGAGGCGGGGTTGGTGGATGCC
GATGACTTCGATGACGAACGCCTGGGCCAGAGTCCGCAGCAGGTCTTCGCTGAACTGTGC
AGCACCCGGCCCGATCATGAAGACCTGGTGGTCAGCCATGGCGATGCCTGCCTGCCGAAC
CTGATGGTGGTCGAGGGGCGTTTCAGCGGTTTCATCGACTGTGGGCGACTGGGTGTTGCC
GACCGCTACCAGGACCTGGCGCTGGCCGCGCGCAGCCTGGTCCACAACTTCGGCGATACG
CGTTGGGTGGCGCCGTTGTTCCAGCGCTACGGCGCGTGGCCGACGAGCGCCGGCTCGCGT
TCTACCGGCTGCTCGACGAGTTCTTCTGAGCCCGCGCGTGGCTGGCGATGGCCGCGCAGA
TCAGGCCACCCACCACGCTCAGGTGCTCCAGCGCGAAGAACAGGGCCAGCTGCTGTTCCG
CGCCGTGCTTGGTCCAGAAGGTATGCACGACGACGATGGTCAGCAGCATGAACACTGCCA
GCACGCCGCTGCCCAGCCAGAGCAGGCGATCAAGCAGCAGGCACAGTGAGCCACCCAGCA
GCACCACCGCGCTGGCGAGGTTGAACAGCACAGGCGGCTGCAGCCCGGCCGCCTGCATTT
CGGCCACGCTGTTGTCCCACGCCAGCAGCTTGGCCAGGCCCGAGGACAGGAACACCACGG
CCAGCAGCAGCCGGGCGAGGAACCACAGCACGCGGCTGTCGAGCAGGGTGGCGATCATCC
GTGGCATGCAGGAACTCCGGGTTGAGCGTGGGGCGGGCCGGGCAGCATCGGGCCTCAACC
GCGGTTGAGGTCAAGGCTGGCTGAACGAAGCCCAATGGTGGTCGGGTTGTTGCCTTCTAA
TTGGACGAACGTTCGTTCACTATTTGCGCCATGAAGCGAGCCGACCGCAACGAGCAACGC
ATCGCGCAGATCCTGCAGGCCGCCCTGCAGTGCTTCCTCGCGAAGGGATTCCACCAGACC
AGCATGCGTGACATCGCGCAGGCGGCCGGTGTCAGCCTGGGCAATCTCTACAACCACTTC
CCGGGCAAGGAGGCGATCATCCTTGCCGTGGCGGTGGCTGAGAGCGAAGAGCTGGCACCG
TTGCTGCAGCGACTGGCCGCGTCCGAAGGCGAGCGCGCACAGGTGCTGGCTTTCCTTCGG
GACTTCCACGCACTGTGCCGGCAGCCGGAATGGGCGACGCTCGCCGTCGAAGTGCTGGCC
GAGAGCGCACGCAATCCGGCCGTAGCCGAGGCATTTGCGGCCAATCGCAGGCAGTTGCAG
GCGGTCCTGGCCGAAGCGCTGCAGCAGGTGGCACAGCGCGAACGCCGGCGTCCCGTGTTG
GCCCCCGCATTGCAGGCGCAGGTGCTGCTGGATGCCATTGAAAGCGATGCACTGCGTCGG
GGGCTGGGCGAGGCCGGTGGCGGCGATGAGGCATCGCTGGATCTTGGCCTGCTCGCGCTG
CTGCTCGGGGCGCGCGCATGAGTGCCGTTGACCGGCGATTGCACGGCCTTGATCTGGCGC
GCTACCTGGCCTTGGCCGGCATGGTGCTGGTCAACTTCCGCCTGGCGATGGCCGTGCCGG
CAGAGGGCGCCGGATGGTTGGCAGGCTTCTTCCACTTTCTGGAAGGCAAGGCTTCGGCGA
CGTTCGTTACGCTGGCTGGCTTGGGCCTGGTGTTGGCCACGCAGCGGCAAGGGGGGTGGC
CGGCCAGCGTGCAGACCTGGAGGCGCGCGCTGTTCCTGATGGTGCTGGGCCTGCTCAACC
TGACCCTGTTCCCGGCCGACATCCTGCACTACTACGCGGTGTATTTCGCGCTGGCCGTGG
TGTGGCTGCGTGCCTCGCCGCGCGTGCTGCTGGCCAGCATCGTGGGCCTGGCGGCCTGTT
CGTTCTGGGCGCTGCTGCACTGGAACTACAGCGAAGGCTGGAACTGGCAGACGCTGGAAT
ATGCCGGCCTGTGGCAGTGGCCGGGCGCAGCCCGCAACCTGCTGTTCAATGGCTTCCACC
CGTTGATGCCGTGGCTGTGCTTCTTCCTGCTGGGGATGCTGCTGGCACGGCTTCAGTTGT
CGCAGCCGCGGGTACAGCATGCATTGCTGGTGCTGGGGCTGCTGCTGATCGGGGCTGGAC
ATGGCGTGCAGCAGCTTGCGCAGGGAACGCCCTGGCAGGTGTGGCTGGGAACGCAGCCGA
TGCCGCCGGGACCGGCTTATGTGCTTACGGGTGCGGGTGCGGCCTGCAGTGTCATCGCCG
CCTGCCTGTGGCTGGCGCGTGTGCGACCGGGTGACTGGTTGGAGCCGTTCACCGCGGCCG
GACGCATGACCCTGACCCTGTATGTGGGCCACATCCTGCTGGGCATGGGCACGCTGGAAA
GCCTGGGCCTGCTCGATGGCAGCGCGTCGCTCGCATCGGTGCTGCTGTGGGCGCTGCTGT
TCCTGATGCTGGCGACGGGCGCGGCCTGGCTATGGTCGTGGCAGTTCGCACGCGGCCCGC
TGGAGACGGTGATGCGGCGCATCGCAGGCTAGTTCCCTGGTCGTGCTGAAGCGATGTTGT
GACGGACATGTCTGTGCCGCGGCGAACGCATCTGCGATAGTGGTGGCAGGTAACACTTTC
TGCTTGCATCCATGTCATTCGCTTCGGCGCAGCATCTCGGCGAAGTCCTGCAACAATCCT
ATGGCATCACCCCCACCGCCGTGGTGCCACGCCCGGTGGGCGCCGACGCCAATGCCAGCG
TGTATCGCGTCGATGCGCGGCACGGGCAGTGGTGGTTGAAATGCCGTACCTACCAGGTCG
CCCCAGCGGTGTGGGACAGCCTGCATTGGATGCGCGGCACGCTGGGTATCGATGAGATCG
TCGCGCCGTGGCCGGCGTTGACCGGTGGTGCGTCTGTGCAGCGCTGGGGATTGCAGTTCA
CCCTGTTCCCGTATGTGGAAGGCCAGTCCGGGTTCGAGGCGGCGTTGAGCCGCACGCAGT
GGAAACGGCTGGGGGAGGTGCTGCGGCGGCTGCATGGCGCGCAGTTGCCAGCGGAACTGC
AGCAGGCACTGCCGATCGTACGGCTGGAAACCGCGGCGCTGGAGACCGTCGGGCAATGGT
TGGCCGGCGAGGGCCTGGCGGCTGCGAAGGACGGGCTGGGCCGCGCATTCGTTTCGGTAT
GGGACCAGCAGCATGCGCGCATCGCGGCGCTGCATGCGCAGGCACGGGAGCTGCTCGCGG
CGTTGCAGGACGCGCCGGTAGACCTGCATCTGTGCCACACCGATCTGCATGCCGGCAACC
TGCTGATGGGCAATGACGGGGGCCTGCACCTGATCGATTGGGATGGTCTGTCGCTGGCCC
CGCGCGAGCGTGACCTGATGTTCATCGGTGCCGCTGTTGGCGGGCGCTGGGGTCGCGAGA
ATCCACTGGGGTTCGAGGAGGGCTACGGCAGCGACCGCGGTGACCCACGCTGGATCGCCT
GGTACCGGCACTGGCGCATTCTGCAGGACCTGATCGAGTTCCAGCAGGTGCTGCTGGGCA
GTGACGGAGAGGACCGATCGCCGCAGCTGCGCCGGCAGTCGCTGCACTACCTGGGGGAGC
AGTTCGCACCGGGCAATGTGTTCGATGCGGCGGAGCGGGTATATCGCGCGCTGGATCAGG
TTCCAGGTCGTTGCCAGGATCGCCCTAGGTAGAGTCGGCTGTTAGTCGACTGCGCTTCGA
TTGGAACAGGCAAAGCCCGCGCTGCGCGCGGGAGTCGACTAACAGTCGACTCTACCCATG
GCCTGTCCATGCACGACCCGTGGCTTGCCCGTGCAGGCCCCATGGCTTGTCCATGCAGAT
GGTTTTCATTCGGCGGGCTTGGCCGCTGCCGAGGCCGCCGCGCTTGCGGCGCGGCGCGAC
AACACGGCTTCGCGGTGGGCGATGTAGGCGTTGGCGGCGAGGATGATGCCGGCACCGATG
AGCGTCCAGCGATCCACGCTTTCGTTGAACAGCAGCCAGCCGAGCAGCGTTACCAGCGGC
AGCTGCAGGAAGCTGATCGGGGTCAGCGCCGAGACTTCACCGAGCCGCAACGCCCGCGTC
CACAGCAGCTGGCCGATGGTGCCGAGCACGCCGGTGGCCAGCAGCCACAGCCACGCCACG
CCGGTGGGCCAGACCCAGACGAACAGGGCCGGGACCAGCGACAGCGGCACCCAGAACACG
TAGGTGTAGAGCACCACGGTGTCGGCGCTGTCGACACGGGTCAGCTGCTTGATCTGGATC
GCCACCAATGAGCTGAGCACGGCGGCTGCCACCGCTACCAGGCTGCCGGCGGTGAAGCCG
GCGGTACCGGGGCGCACGATCACCAGCACACCGATGAATCCAACCACCACCGCGGCCCAG
CGCCGTATACGCACGGTCTCGCCCAGCCACAGCACGGCGGCGATGGTGACGAACAACGGC
GTGGAGTACGAGAGGGAAACCGCCTGCGCCAGTGGCAGATGGCCCAGTGCCCAGAACGCG
CACAGCATCGAACCCAGGCCAATTGCACTGCGCACGAAATAACGCGGCAGCTGCTGCGTT
TTCAGTGGTGCATGGCCGGGGCGCAGCAGCATCGGCAGCAACGCGAGCAGGCCAAAGGCA
TTGCGAAAGAACGCCACTTCCTGGGTTGGTACGTACCGGGTGGCGTAGCGGATGGCGACG
GCCATCAGGCCGAATGCCATCGTGCTGCCGAGCATCAGCAGCGCCGCCCGCATCGGGGTG
GCGCTGGGGGAGAGGGCGGGGGTGTTCACCACTGTGCGCCGAGCAGGCGGGGCTCCGGTT
CGATCGGCACGCCGAACTTCTCCAGCACTGAAGCGGAGATGCGTCGCGCCAGCGCCAGCA
GTTCAGCACCGCTGGCATTGCCATGGTTGACCAGTACCAGCGCGTGGCTGGGGGCCACGC
CGGCATCGCCTTCGCGGAAGCCCTTCCAGCCGCAGGACTCGATCATCCATGCCGCCGAGA
CCTTGCGCTTGTCGTCCTGCTCGGCCGGGAACACGGGCAGGTCGGGGAAGTGCTGCAGCA
GCACGTCGACCTGTTCCAGCGGCAGCACCGGGTTCTTGAAGAAACTGCCGGCGTTGCCCA
GCACATCCGGGTCGGGCAGCTTGCGGCGGCGGATCGCGATCACCGCGTTGGCCACGTCCA
CCGCGCTCGGCAGCTCCACGCCCTGTGCCTGCAGTTCCTCGCGGATGCCGGCATAGTCCA
TGCGCAGGTCGTGCAGCAGCGGCAACTTCAGTTCGATGGCGGTGATCAGGTAGCGGTCCA
TCTGCTGCTTGAACACGCTGTCGCGGTAGGTGAAGCGACACTGCTCGTTGTCCAGCCGTA
CCCAGGTTTGTTCCTGGCAGTCCCAGGCCTCGACCGCCTGGATGAACTCGCCGACCTGCG
CACCGTAGGCGCCGATGTTCTGGATCGGCGCGGCACCGGCGGTGCCGGGAATCAGGGCCA
GGTTCTCCAGCCCGGACAAGCCTTCCTGCAGCGACCACATCACCAGGCCATGCCAGGGGA
CGCCGGCCCCGGCGCGGATCACTGCGTGGTCAGCGCGGTGTTCCAGGAAACTGATGTCAC
GGTTGCCGAACACCAGCACGGTGCCCGGCAGGTCTTCGGCGATCAGTACGTTGCTGCCGG
CACCCAGTACCAACAGGGGACCGCTGGCCACTTCGGGCAATGCCAGCACTTCCGGCAGCA
GTGCGGCATCGTGCAGTTCCAGCAGCTGCGCGGCGCTGGCCTGCACGTGGAAGGTGTTCA
GCGCCTGCAGTGGCGCATTGCGGGTGAGCGTCCAGCGCAGCGGGGCGTTGCCGTCGACGG
TATCCATGGGCGCGCTCACAGTGGGGCCACCGCGCCGCGGCTCGGCGCTTCGCGGCGGCG
ACGGATCGCCTCCACGCATTCGGAGACCAACGCCGGGCCACGGAAGATCAAGCCGCTGTA
GCACTGCACCAGCGCCGCGCCCGCGGCCATCTTGGCCACCGCATCGGCACCGGACAGGAT
GCCTCCGACACCCACCAGCGGTACCGATTCGGGCAGGCGCGAGCGCAGGCGGCGCAGCAC
CAGGGTGGACTGCTCCAGCACCGGCGCACCGGACAGGCCGCCGGCCTCGTTGGCCAGCGG
ATCGCCGGCCACCTTGCTGTGGTCGATGGTGGTGTTGGTGGCGATCACGCCGTCCACCTG
CAGTTCGCCCAGCACGCGCGCGGCGGCATCGATGTCGCGGTCACTCAGGTCCGGTGCAAC
CTTGACCAGCATCGGCACACGGCGGCCGTGGCGCGCCGCGAGATCTTCCTGGCGGTCGCG
CAACTGGCTGACCAGCTGGCGCAGCGCGGTCTCTTCCTGCAATTCACGCAGGCCGGCGGT
GTTGGGCGAGGAGATGTTGACGGTGATGTAGTCCGCCAGCGGATACACCTTGTCCAGGCA
GGCGATGTAATCGTCCACCGCCTGTTCGTTCGGGGTGTCCTTGTTCTTGCCGATGTTGAT
GCCGAGCAGGCCGCGGCGGTTGCGCGCGCGCTCGACATTGCGCACCAGCGCGTCCACGCC
CGCATTGTTGAAGCCCATGCGGTTGATGATCGCGTTGTGTTCCGGCAGGCGGAACAGGCG
CGGCTGCGGGTTGCCGGCCTGCGGGCGAGGGGTGATGGTGCCGATCTCGACGAAGCCGAA
GCCGAGCGCGAACAGCGCATCGATGTGCTCGCCATTCTTGTCCAGGCCGGCGGCCAGGCC
GACCGGATTGGGGAAGGTCTGCCCGAACACCGTGCTGGGCATCGGCGCGATGCGTGCGGC
CAGCAGCGGCGTGGTGCCGGTGCGGTAGGCCAGGTCCAGTGCGGACAGGCCGAGGCCGTG
GGCGCGCTCGGCGTCGAGCGAGAACAGGAAGGGGCGGGCAAGCGAATACATGCGTCGGTT
CAGTCCAGCGTGCCGAGGAAGGCTCGGGTTCGATATTCAAAAGCGACCTGGCCGTCGACC
GCGTGGGCGGCGAACAGGTCCTGCAGAGCGTCGATCATCGGCGCGTGGCGAGGATGACCG
GATTGGGGTGCGTAGGAGGAGGACAGCAGGCGCCCGCGCAGGGCGTCGAAGTCCAGATGC
TGTACGTTCGGCAACTCCACCATGCCGCGCAGGCCGCGGCCGAACCAGGCCTGCATGGTG
GCATCGTCCTGGTAGCGCTCGGCCACCGCGGTGTAATCGGTGCCGTAGTCCAGCAGCAGC
TGTTCATAGCCGATCAGGAATGGACTAGCATCGAGCAGGCGCGAATTCCAGTAGATCAGT
GCCAGGCCACCGGGGCAGAGGATGCGCTGCCACTCGGCGCGCACTGCCACGGTGTCGAAC
CAGTGGAACGCCTGCGCGACGCTGACCAGATCGATGCTGGCATCGTCCAGGCCGGTGGCC
TCGGCGCGGCCATCGACGGCGGAAAAGCCCGGATACTGCGGCGCCAGCCACTCTTCGGCG
GCGGCGCGCATGGCGGCGTTCGGCTCGACCGCCACCAGCGGATGACCGCTGGCCAGAAAC
TGACGGCTGGAAATGCCGGTGCCAGCACCGATGTCGGCGACACGGGCCTGGTGACTGACA
TCCATCGGGCCGTGCAGCCATTCCAGCAGCGCGGGCGGGTAATCGGGCCGGTAGCGGACG
TAGTCGGCGACGCGGCTGCTGAAGCGTTCAGTGCTGTCGGAGGCGGTCATGGCGTCAGTT
CGACACCGCCGCCAGCCACGCCAGGCCACCGAAGAACAGGATGAAGACCAGGATGGCGGC
AAGTACGGCGCCGACCATCACCCAGCCCAGCACCAGGCCGGTGACGGCCAGGCCATCGCC
TTCCAGTTCATGCGGGCGGCGGCGGATCTCGGCGCGGGCCATGTGGCCGGTGATGATGGC
CACGATGCTGGCCACGAAGGGCAGGACGGTCCAGCTGGCGATGCCCATGACCAGGCTGAC
CACGGCCAGGGCGCTTGTCTGTCGGGGTGCCACGCTCATCGGGGTCCTCCTGGGCAGTGT
GCACATGATAGTGCCTCTGCCCAGGCAATCCCATGCCCGGCGGATGCGATGGCAGGCGTG
GACCCTGGTGGGCGAACGAGGTGCTAGCCCTGGTAGGCGCCGACCTTGGTCGACAAAGGG
TATTTCAGCAGGGCAGGCGTCGACCTTGGTCGACGAAAGGCATGCCAACCAAGGTTGGCA
GCTACCGGAGTGCCGGTATCAGCCCATCAACACCTGGCCGCCATCCACGTTGAGCACGCT
GCCGGTGACCCAGCGCGCCAGCGGCGAGCACAGGAACAGGGCAGCGTCGGCAATTTCGCG
CGGATGGCCGAAGCGGCCGAACGGGATCTTCGCCAGGGTGCCGTGGTACAGCGCCGGATC
TTCGGTGCGACGGCGATCCCACAGGCCGTCATCGAATTCAATCGAACCGGGGGCGATGGC
GTTGACCCGGATCCGGTCCTTGGCCAGCGCCAATGCCTGCGACGTGGTGTAGTGCGACAG
CGCGGCCTTTGCGGCGGCGTAGGGCGCGCCACCGGGGCGTGGCTGCTGTGCGGCAATCGA
GGACAGGTTGAGGATGCAGGCATCTCTGGATGCGCGCAGCCACGGCAGTGCCAGGCGCGA
GGCCCGTACCGCCGCCATCAGGTCGATCTGCAGGCTGGCGGCCCAGCCATCCTCGTCGTC
GGCCATGCCGTAGCCGGTAGCGTTGTTGATCAGTACATCGATGCCGCCGAGTGCATCGGC
AGCGGCCTGCAGCCAGGCCTGGATCTGGCCGGCGTCGGCCAGATCGGCGGAGACGGTATG
CAGTGGGGTGCCCTGTGCCTGCGCATCGGCACGCAGGGCATCCAGGCCGGCCTGGCCACG
TGCGCAGACCGAGACCTGCGCACCGGCGCCGGCAAATGCCAACGCCATTTCACGACCGAT
GCCCTTGCTGCCGCCGGCGATCAGCACGCGGCGACCGGTGAAGTCGAGGGTCGGAGCCCC
ATTGGGGATCCGGCCCTGGGCAGGGGTCAGATCCCCGGAGGGGCTCTGACCCGCAGCCAT
GGCAGAAACGTCCGCCATCACAGATCGAACTTGATGCCCTGGGCCAGCGGCAGCGAGTCC
GAATAGTTGATGGTGTTGGTCTGGCGGCGCATGTAGACCTTCCACGCATCCGAACCGGAC
TCGCGGCCACCGCCGGTGTCCTTCTCGCCACCGAAGGCGCCACCGATCTCCGCACCGGAC
GTGCCGATGTTGATGTTGGCGATGCCGCAGTCGCTGCCAGCGGCCGACAGGAACTTCTCG
GCAGTCTTCAGGTTCTGGGTGAAGATCGAGGACGACAGGCCCTGCGGCACGCCATTCTGC
ATGTCGATGGCTTCATCGAGGGTGTCGTACGGCATCACGTACAGGATCGGCGCGAAGGTC
TCGTGCTGGACCACGGCATCGCTGTTCTTCAGGCCGGAGACGATGGCCGGCAGCACGAAG
TTGCCTGCGCGGTCGATGCGGGTGCCGCCGGTTTCGATGGTGCCGCCGGCAGCCTTGGCC
TGGGCGATGGCATCGAGGAACTGCTGCACGGCGCCGTCGCTGTTCAGTGGGCCCATCAGG
TTGGCCGCATCGGTCGGGTCGCCGATCTTGCCTTCGACCTGCTTGTAGGCCTTGACCAGG
GTGGCCAGCACGTCGGCGTAGATCGAGCGGTGCACGATCAGGCGGCGGGTGGTGGTGCAG
CGCTGGCCGGCGGTGCCGACGGCGCCGAAGACGATGCCCGGCACGGCCAGCTTCAGGTCG
GCGGTTTCGTCCAGGATGATGGCGTTGTTGCCACCCAGTTCCAGCAGGCAGCGACCGAGG
CGACGCGCGACCTTCTCGTTGACGGTGCGGCCGACCTGGGTCGAGCCGGTGAAGCTGATC
AGCGGCACGCGGCGGTCATCGACCATCTTTTCCGACAGCGCGGTGCCGGCATCGTTGATC
AGGAAGAAAATGTCCGGGAAGCCGGCTTCGCGCAGGGCGTCGTTGCAGATCTTCAGCGAG
GCGATGGCGGTCAGCGGCGTCTTGTTGGACGGCTTCCAGATGCACACATCGCCACAGATG
GCGGCCAGGAACGAGTTCCAGCTCCACACCGCGACCGGGAAGTTGAAGGCGGAGATGATG
CCGACCAGGCCCAGCGGGTGGTACTGCTCGTACATGCGGTGGCCGGGGCGCTCGGAATGC
ATGGTGTAGCCGTACAGCATGCGGCTCTGGCCCACGGCGAAATCGGCGATGTCGATCATC
TCCTGCACTTCGCCGTCGCCTTCCGGCTTGCTCTTGCCCATTTCCAAGGCGACCAGCGAG
CCAAGCGCATCCTTGTGCTTGCGCAGCGCTTCACCGCACAGGCGCACGGCTTCACCGCGG
CGCGGGGCCGGCGTGGTGCGCCAGACCTTGAAGGCTTCCTGGGCGCGGGCGACGACGGTC
TCGTACTCGGCCTCGGTGGTCGCGCGGACCTGCGCGATCGGCTCGCCGGTGGTCGGGTTG
ACCGGGGTGATCAGCTCACCGCTGGTCGCGCTCGACCACTCCCCGTTGCCCAGGTACGTG
CCAGCGTTGATCGCGTCCAGGCCAAGGGACTTGAGCAGCTCGGAAGACATGCAGACTCCT
GTGTTTCGTTACGTTGTTTGGTGCCATCGCGGGCAGGTGGGGGGCGCGATGAACTGAATC
GCCGATGGTAGCAGAGCGGCCTGTCCGGCCATGGTGCAACGCGCCAGCGCCGCCGTGTGG
AGCACGAATGCTTGGAGCGCAGGGTGTGTTGCCTGTAAACTTCCCGGCTGCATGGCCCCG
TAGCTCAGCTGGATAGAGCGTCCCCCTCCTAAGGGGAAGGTCGCCCGTTCGAATCGGGCC
GGGGTCACCAGAATCAGTCACTTGCGCCGATTCGTGATCGTATGGCGCTCCTTGTTCCAC
GGCACCTTCCAGTGCTTTGGTCACAATGGCCAGTCAACAGGCGGCCCTCGCCACGAAGCC
GTCCTCCCCTTCAGGCATCAGGTGCGCAGAAGGGCCCAGACTGTCGAGCCTGTCATATTT
GCCCGTATACCTGCGGGGTAGACTCGGTTGGCACGCATGAGGCGTGCACTACGCCAATAC
CGAGGACGATAGTCATGTTGAAGGGATTGAAACCTCTCACCGCTGCCGCCGTGTGCCTGC
TCGGCCTGTCCGCCTTTGCCCAGAGCGCTGCTGCGGCACAATGGGTAGACAGCGGCCGCA
CCGCGTACGTAAAGACCAGTTTCTTCGGCAGTTTCGCCTACCACACCTGCGACTCCAGCG
GTGCGCAGATCCAGGGGTATCCGGGTAGCTGCGGCAGCGATGCCGGCAGTGGCTGGACGT
CCAACTACACGGCCTCCAGTGACCTTGCCAACAGTCAGCTCATGGCCTGCAACCACAATC
CGTTCCAGCTCGGCTCGGCCTGCTACGGGCTGGCGTATGCGATCAATGGCCAAGCGTACG
CTGGCGGGCTGCCTGCCGCCTGCAATCTTGGCGCGCGCGCGGTGGCCACCGCGTCCAGCA
TGGAAACCGTCGAGATCCAATACGAAGAGCTCGACGTGGACACCATCGAATCGGCACGCG
AGTACGTCTGCCGGTAAAGCGCCGACAGGTCGCCGCCGTCGAGTGCGGCGGCTTCCTGCA
GGGGACATCCGTCTTACGCACTGTTACCGCAGCCCAGTTCGCGCAAGCACGTCCGCTGCA
AGCGCCTGCTCATCACCCTCCAATCCAGGCAGTGACCGCGGCGGGTTGACGGGACCACAC
AGGCATCCTCATGCCCGCACAGTTGCAGCCGGTTCAACCTCGGCATTACCCGCGTATCGC
TGGCTGGCTCGATTCGGTTGCAGCGACGCAACGCTGGGCTGGCCCGGGCGTTGCGTTTCC
TCTGCTGCCTGAGGCATTCGCACGGGCTCTTGAACTGGCCGAGCGCCCGGGTTGGGTGCT
GTTGGACGGGGAGGGTGCGTGCATGAGGTTCGGCCAGTACTGGTTGACCGCGCCCGGCAC
TGCCCACCTGGGCCGCATCATTGTCTCGCCGCAAGCGCGTGGGCGCGGCCTGGGACGGGT
GCTGATGCAGTTGTTGTGTGCCGAGGCCCTGCGGTCGCCGGATGTGCAGCGCCTGAGCCT
GCGTGTCTATCGTGACAACGTCGCGGCGGTCGCGCTCTACCGCGATTTCGGCTTCCAGCC
GGTGGAAGATGCCTCGACGCCGGAACTGTTGTTCATGCAGCGCAGCGACGGCTGAGCCGT
GATCACGTGGGCAGCGGTACGGTCTGTTGCGCCTGCCATTCCCTGGCAGTGATGCGGCTG
ATGTGCTCGGTGCGGTAGTCGGCGAGGAAGCGGTTGAACTGGTTGACCTCGGTGTGGTGA
TGGCGGAAACCGCATTTGGCCTGCGCGCTCATCGATTGCAGGTTGTCGTCGAAGTAGCCG
CACCACAACGCATCCAGCTGCAGATCCAGGAAGGCATGCCGCATCACCTCACGTACAGCT
TCGGGTACCAGGCCACGACCCCAGTACGGTACGCCGATCCAGTAGGCGATCTCTCCCTCG
CGCTCGCCCAAGCTGAAGTTGCTGTCTGCACCGATCAGGATGCCGACGCAACCGATGGCA
CGCGCGTTCTCGCGGCTCTGCAGGGCGTAGACCTCCGGTCGGTTGAACACGGTGCGGATG
ATGTCGGCACTCTCCTCTACGCTGGCATGCGGTGGCCAACCGGCGGCGGGCCCCACGCGC
GGGTCGCGGGCGTACTCGTACAGATCGGCGGCGTCACTGTCGCGCCAGGGGCGCAGGATC
AAGCGTTGGGTGGCCAGTTGCATGGCGGGTCCGTCGGTGGAAAGAGAGTGCACAGGCTAG
GTTGCGACGGGTGGGGAGCACAGGACGGGACCTTGATGGTTTCGGTACTTTTCACAACTT
CTTCGTTCGGGCGGATATGCTCTGCCGCGATATCCCAGTGGATCGGCCCATGGATCGCAT
TCCCCAGCTTCTGGAACAGGACGAATCCATGCGCCTGGAAGTCAGTACGCTGGCTGAAGG
CTTGGGTGTTCCGCTGTCGTTCGGGCACGCCTATCTGACGGTGCTGGTGTGCGTGTCCGG
GCGTGCGCGGTTCGCACTGAACTTCCGCGAAGTGGCGGTGCAGCGGCACGACGTACTGGT
GCTGGCGGAGGATACGCTGGCGCTGCTGCGGCAGCGTTCGCGCGGCTTCCTTGCGGTGGC
CTGCCTGGTGCCGAAAGCGCTGGCATCGGAGGTGGCCTATGTGCTGCCCAATGCACTGTT
CAAGTTCCTGCACGAGCACCCCCATTGTGTGCCGTCACCGCTGGAGGTTCCGCTGCTGCA
GGGTTGGCTGCAGCAGTTGATGGATGCCCAGCACAACGGTGGCCGCCATCGGCACGTGAT
GCTGCGCAACCTGCTGCAGACCTTTTTCCTGAAGTTCGCCACACTGCTCCCGGCATACTA
CGAGGCGGCGCCGCAGGTCGGCCGGCGCGAGCGCCTGGCCTGGAGCTTCTGGGAACTGGT
CGGCCAGCGCAGCACGCGCCAACGCGACGTGCAGTCCTACGCCGAGGCGCTGTGCATTAC
CCCGTTCTATCTCTCGCAGGTGACCCGGGAATGCTTCGGCGAAACGCCGAAGGCGTTGAT
CGACCGCCAGGTGGTGCTGGAGATCAAGGCGCTGCTGAGCTACAGCGAACTGCCGATCGG
ACGCATCGCCGAACGCCTGTGTTTCGAGGACGCGTCCTACCTGTGCCGCTATTTCCGGCG
GCACACCGGCCAATCGCTGACCGGCTACCGCCGGGCGGGGCAGGGCGGTATCAGTGCGAT
ACGAACAAGGGCGCCGGTACTTCGGCAAGCAGATCCTCGGTGACCCCGCCGAGCACGCGT
TCGACCACGCGACTGCGGCTGTAGGGCCCCAGCACCAGCAGATCGGCTTCGACATCAAGT
ACATGCTGGCGAATGGTGGCAGCTACGCCCCCTTGGCTGGAGCTGATCGCCTGGATCTCA
ACTTCAACGCCGTGCCGCGCCAGATGCTGGGCCATTTCAGCGCCGGGTGCCGCTTCAGCC
TTGGGCGTGTCGACCATCAGCAGGTGCACGGCCTGCGCCCGGGCCAGCAGAGGCAGGGCA
TCTGCCACCGCACGACGGGCCTGCTTGCTGGCATTCCAGGCCACCACGATACGCCGGCCG
ACCTGCTCGCCCTTCCAGTGCGGCGGCACCAGCAGCATCGGTACCCCGGTCTGGCGCAGC
GTGCCCAGTGGATGCCAGCCGGAGGGCGCGCCTGGTGTGTGCGGATAGCCGGCGATGATC
AGGTCGCAGTACAGCGACTGCAGCGCCAGGTCAGCGCCACCCAGGTAGTCCGAGACGATG
CGCAGTTCGGTGCTGATCTGCAGCGGCTCGGACACGGCACGCAGGTTCTGCATCAGCTGT
GCGGTGCAGGCGGCATCCGCGCGGGCCTCGTGGTCCAGCGCGGCGGCGATGCCGGCACCG
CGCGCGAAGCCGTTGGCGATGTCGGTGGGATGCAGGGCCGTGGAGACTGCGACCAGATGC
GCCTGCTGGGCCTGCGCCAGGTCGGCGGCGATGTTGAGAACGCGGTGCCCGGTGTCGCTG
GCGTCGAACAGCACGGCGATATCGCGTAGTGGGTGCAGCATGGCGTTGTCTCCCTCGATG
CCTGTGACGCGTTCCCTGCCGTGCACCGACCCGGGTGCACCGGACGCACCGCTGTTGTAG
CGCATTCGTGATTCGTGTGAATCATATTTGATTCAGCTTATTAATTGATGATTCATGCTA
GCGTGAGGGCCAGCCCACACCCCCTCGCTTTTCATGCGACCTGCCGCAGCACGTACACGA
CGCGACCTGCCCCATGCGCTGGCGGCCACCCTGGTCAGCCATCCACGCTGCACCCTCAGC
GAACTCGCGCGCGGGGCGGGCATCAGCCGCGCGACCCTGTACCGGTTTGCGCCTACCCGG
GAGGCGATCGACGAGGCCCTGTTCGCGGCCGGTTTCGAGCGCGTGGAAGCGGCGGCGGCC
TGGTTCGACCAGGGCGGTGATGCACGCCACGTGCTGGAGCAGGTCACCGCCACGCTGCTG
GCGGACTGGGAGCTGGTGACGCTGCTGTTCGCACGGATGATGGAAGAACAGCAGCGCCTG
GGCGACCTGCACCTGCTGCCGGAGCGCTGGGCGCCGATCGGCGAGCGCTTCGAGGCCTTC
TTCCTGCGGGGTCAGGCGGCCGGAGAGTTCAACGTCGGTTTCACCGCGGTGTGGCTCGCG
GACTTCTACTGGAGCTGTTTCTACGGCATCACCTGGTCACTGGCACGCGGTCGGCTGGCG
CCGGCAGCGGCAGCCTGTACGCTGCTGGCGTCGTTCCAGCGGGGGGCGATGATGGGTTGA
CCGCAGGGGTTTCCTGCGGGGGCGCCGTGGCTTACGCCTGCCTGAGCAGCTGTACCAGCT
GGCGCAGGCGATAGGGCTTGGGCAGGAACTCCACCTGCTCGGGCAGCGGCGGCAGCTGCG
AGCGGGCATAGCCGGACGAGAGGATCATCCGTGCCTGCGGCTGTTCGCGTGCCACATGCT
CGCTCAGCTCGATGCCGGACATGCCGTTGGGCATGCTGACGTCGCTGAACACCACGTCGA
AACGTGCTTCGCCCTTGAGCAGTTCCGCCGCCTCGTGGCCATCGGCGGTCGTGGCCACAT
CGATGCCGAGGTCGCGCAGGGCCAGGCCGATCATTTCACGCAGATCGGTCTGGTCTTCCA
CCATCAGTACGCGGATCGGGTCATCGGTCATCGGCAGGGTCCTCCATTGCGGGTAGCAGC
AGGCTGACCGTGGTGCCGACACCGGGCGTGGTGGACACGTCGACGAAGCCGCCGCTCTGG
GTAGTGAATCCGAACACCTGGCTCAGGCCCAGGCCGCTGCCTTTGCCGATGTCCTTGGTG
GTGAAGAAGGGCTCGGTGGCCCGTTCGGCGATGTCGGCCGCCATCCCGTGGCCTTCATCG
CAGACGCTGAGGGTGACATAGCCACGTTGCAGCGTGGAGTCCGCGTCCGGGTCGAGGCGA
TGCTCCAGCGCGGTGCCGATCAGGATGCGACCGCCTTCAAGGGTAGCATCGGCGGCATTG
GCGACCAGATTGGCCAGCGCCGTCTGCAGCTGCGCCGCATCGGTGTTGACCGCAGGCAGG
CCGGGTGCCAGCTGGGCATCCAGCATCACCGTGGACGGGCAGGCGCGTTGCAGGTCCGGC
AGCCACTGCTGTATCAACACGTTGATATCCAGTGGTTCGCGGATCAGGGTCTGGCCAGTG
CTGAACGCCAGCAGCTGGCGGGTCAGCAGCGCACCACGATCTGTCGCGCTCTGCGCGGCA
TCGAGCAGCTCGGCGGCGCGCGCATCGTCACCGCCAACGCGCAGGGACAGCAGGTCCAGT
GCGTTGCCGATGGTGGTCAGCAGGTTGTTGAACTCATGCGACAGGCCGCGGCTGAGTCGG
CCGACGGTCTCGAACTGTTGGGTATTGCGCAGCGCTCGTTGGGCATCACGCAGCAGGCGC
TGTGCCTGCCACTGCTCGGTGATGTCGCGGGTGATCTTGACGTAGCCGAGCAGCTCACCC
GCTTCAACCACCGGCTCGATGACAACACTGGCACGGAACGACGAGCCATCGCGGCGTACC
CGCCAGCCCTCATTGGCAACGTGGCCATGCTGCGCTGCATGACGGAGCAGGCGTTGCGGT
TCTCCTGCCTCGCGGTCGGCGGCCAGGTAGAAGCGACCAAAGTGGGTGCCCACCACTTCA
TCGGCTGAATAGCCCTTGATGCGCTCCGCACCCGGGTTCCAGCTGCAGACGATGCCATCC
GGATCAAGCAGGTACAGCGCATGGTCGCGCACGCTGTCGATCAGCAGTCGCAGTTGGCGG
GAAGGGTCCGTCAGCACGGACGTCGTAGAGGCGGCAGCGTCCACGTAAAAATAAGTGTTA
CCCCTGTGAGGGACGTGAAGCTAGGCATTCAAGTGTGAAGGAGGCGTGGAGGCGGGACAC
GTGCCATTTGTCCTGTGCGGCTGACTACGACACGGAGTACCATCACCCACCCTTTTTGTT
CTGGAACCGACCTGCATGCGTCCTGGTGCGACTACGCGTGACCGCTGGATCTGGATGACG
TCCGCCGTGCTGCTGGCTGCGACCATCGCATTGGAGCTGGTGGTACCGCTCGGTTATGCG
GTATGGCTGGCGTATTTCCTGGCCGTGAGCGTCACGGTGTTCCAGCGCAGTGCGCGCGCG
CCGTTCATCGTGGCTGTGCTCGCCTGCGTCCTGCTGGTCATCGGTTTCAACATCGCCCCG
GCCAGCTCGAACTCGGCGTTCTCGCTGGTCAACCGAAGCATCGGTGGTTGTGCGTTCCTG
ATGATCGCGCTGATCGTTTCCCGCGCGATCCAGGCACGCCGGGACGCAATGCGGGCGTTG
TGGCTGCAGGAGGCCGAGAACGCGGTAGCGATGAGCCTGCGCGGCGACCTCGGCCCGGAG
CAGATTGCCGAGGCGGCAGCCACCAGCCTGGGCGCGCAACTGGAGGCCGACGTCGGCGCC
GTGTACCGGCTGGAAGGCGGACGACTGCAGCTGACCGGCGGCCTGGCGTTGCCGTCCGGC
ATGCCGGCGTCGCTGGCATTGCAGGAGGGCGTAGCCGGGCAGGTGGCGCGGGATGAGTGC
ATCCGTCACCTGGAGGGCAGCGACGACGCCGTACTTGAACTGCAGACCAGCCTGGGGCGG
TTGCCGGTGCGCGAGCGCATCCTGGCGCCGATCAGCAGTGACGGCACCGTGGTAGGCATC
GTCGAGCTGGGACGCGCCCGGGCGGGTGCGCAGCGCGACCTGGATCGCGAGCTGCTGGAG
CGCTGCGCCGAGACCATCGGCATGGCGCTGCGTGCATCGCTGCTGCGCGCACAACTGGTG
GTGCTGCTGGAGGAATCGCAGCGCCAGGGCGAGGAGCTGCAGGCCCAGCAGGAAGAGCTG
CGCGTGGCCAATGAGGAACTGGAAGAGCAGAGCCGCAGCCTGCTGCAGTCGCAGAGCCAT
CTGGAAGAACAGCAGGCCGAGCTGGAACAGAGCAACGTCCAGCTGGAAGAGCGGACCCAC
GAGCTGGAGGCGCAGAAGCAGGCACTGCTGGTCGCGCAGAGCCAGCTGGTGCGCAACAGC
AACGAACTGGCCGCGACATCGCGCTACAAGTCCGAGTTCCTGGCCAACATGTCGCACGAA
CTGCGCACGCCGCTGAACAGCTCGCTGATCCTGGCCAAGCTGCTGGCCGACAACAAGGAC
GGCACGCTCACCGAAGAACAGGTGAAGTATGCGCGTGCGATCCTGTCGTCCAACAACGAT
CTGCTGGCGCTGATCAACGACATCCTGGACCTGTCGCGCATCGAGGCCGGCCACGTTGAG
CTGGCCGATGAAGTGGTGGTGACCGACAGCGTGCTGCAGCGCCTGCGCGAGACTTTCGAG
CCGATGGCGCGGCAGAAGGGCCTGGCCCTGCAGATCGAGGCCGATGCGCTGGCGCCGAGC
CAGCTGGTGGTCGACAGCCAGCGCCTGCAGCAGATCCTGAAGAACCTGCTGGCCAATGCG
GTGAAGTTCACCGAGCATGGAAAGGTCAGCCTGCACGTGCGCGCGGCCGGCCAGGGGCGC
ATCCGTTTCGAGGTCTGCGACAGCGGTATCGGCATTGCCCGCGAGCAGCTGCAGGTCATC
TTCGAAGCCTTCCGCCAGGCCGATGGCAGCACCCGTCGCCGCTACGGTGGCACCGGCCTG
GGGCTGTCGATCTCGCGCGATCTGGCTGAGCGCATGGGCGGCAGCATCCAGGTCGACAGC
GAACCGGGCCGTGGCAGCTGCTTCATTCTGGAACTGCCGTTGCAGGGCGCGCCCGCGTCG
AGCGCCGCGGACATCGCCGCAGCCCTCGTGGCCTCGCCGGTCGCGGCCGCTGTGCCGGCG
ATGCAGGTGCCAGCAAGGGCTCCGGTGGCGCCGACGACGACGGTGCCCAGCGTGGCCGAC
GACCGCGGTCGTCGCCAGCACCCGGGCCGCCTGATCCTGGCCGTCGAGGACGACGCCACG
TTCGCCGAAGCGCTGGTGGCCCTGGCCCATGAACTGGATTTCGACTGCGTGGTGGCCGGG
ACGGCCGAAGAGGCGCTGGCCCTGGCCGGCGAACTGCGACCGAACGGCATCCTGCTCGAT
ATCGGCCTGCCGGACGTGTCCGGCCTGAGCGTGCTGGAGCGCCTGAAGCGCAACCCGGAT
ACCCGCCATATTCCTGTGCACGTGGTCTCGGCAACGGACCGCAGCCAGGTGGCGCGCGAG
CTTGGCGCGATCGGGTTTGCGATCAAGCCGACCACGCGCGAGCGCCTGGTAAGCGCCATC
GAGCAGCTGGAACAGACCAGCCAGCGCGACGTGCGGCGCCTGCTGATCGTCGAGGACGAC
AGCGAGCTGCGCCACAACCTGGAACTGCTGCTGGGCCGTGATCAGCTGCAGATCGTCGCC
GTGGGAACGCTTGCTGGCGCGCTGGAGCAGCTCAGCACGGTCACCTTTGATTGCATGGTG
ATGGACCTGTCACTGCCTGACGGCAGCGGCTACGACCTGCTCGAACACATGGCCGGCAAC
GATGACGTCGGCTTCCCGCCGGTGATCGTCTATACCGGCCGCGCGCTCGGTCGCGAGGAA
GAACAGCGCCTGCGCCGCTATTCCAAGAGCATCATCATCAAGGGCGCGCGTTCGCCCGAG
CGCCTGCTGGATGAAGTCACCCTGTTCCTGCACAGCGTGGAAGCCAGCCTGCCCACCGAC
CAGCAGCGCCTGCTGCGCGAGGCGCGCCGTCGCGACACCGTGCTTGATGGACGCACCGTG
CTGCTGGCCGAGGACGACGTGCGCAACATCTTTGCGCTGTCCAGCGTGCTCGAGCCGCTG
GGCGTGACGCTGGAGATCGCGCGCAATGGGCAGGAGGCAGTGGACCGCCTGGCCGAGCGC
GAAGTCGACCTGGTGCTGATGGACATCATGATGCCGGAGAAGGATGGCCTGGCCGCGATG
CGCGAGATCCGCGCGCAGCGTCACCTGCAGGACCTGCCGATCATCGCGCTGACTGCCAAG
GCCATGCCGGACGACCGTGAGCGTTGCCTGCAGGCGGGCGCCAACGATTACATCGCCAAG
CCCATCGACGTCGACAAGCTGGTCTCGCTGTGCCGGGTCTGGTGCTCGCGGCAATGAACG
AACAGGCGCTGTTCGACCTCGAACTGAAGGTCCTGCTGGAGGCGCTGTACCAGCGCTACC
ACTACGATTTCCGCAGCTATGCGGTGTCGTCGCTGCGCCGACGCATGCGCCAGGCGATGC
AGCGCTATGAGTGCGAGCGGCTGGTCGACCTGCAGTACCGGCTGCTGCACGAGCCGGACC
TGTTCGCCCAGGCCATGCAGTTCTTCACCGTGCAGGTCTCGGAGATGTTCCGTGACCCTG
CGTATTTCCGTGAGCTGCGCGAGCAGGTGGTGCCAGTACTGCGTACCTATCCCTCGGTGA
AGCTGTGGGTGGCCGGCTGCAGCACCGGCGAGGAAGTGTGGTCGCTGGCGATCCTGCTGC
ATGAAGAAGGCCTGCTCGAGCGCAGCATCGTCTACGCCACCGACATCAATCCGGCCGCAC
TGGCCACCGCCGAGGCGGGCGCCTATGGCATCGACCGGATGGCCCAGTTCAGCCGCAACT
ACCTGGCCGCCGGTGGCACCGCGTCGCTGTCGGACTACTACGCTACCGCCTACGATGGCG
CGGTGTTCGACCGCCAACTGCGCCGCAACGTGGTGTTCGCCGACCACAGCCTGGCCACCG
ATACCGTGTTCTCCGAAGTGCACCTGGTGTCGTGCCGCAACGTGCTGATCTATTTCAACC
GCGACCTGCAGGATCGTGCCGTCGGCCTGTTCCGCGAAGCGCTGGTGCACCGGGGCTTCC
TTGGTCTGGGCAGCAAGGAGTCGCTGCAGTTCGGGTGCCACCACGATGCCTTCGAGGTCT
GTTCGCGAGAGCACCGCCTGTACCGGAAGGTGGCCTGATGACGCTGCCGGTGCGTCCGGC
CGTGCTGGTGATCGGCGCGTCCGCCGGTGGCGTGGCGGCCCTGCAGGCGGTGCTCGGTGC
ACTGCCGGCGAAGCTGCCGGTACCGGTACTGGCCGTGCTGCACCTGCCGCGAGACCGCAC
CAGCCGCATCGCCGAGGTGCTGGCGCCGTACTGCGCGTTGCCGGTGCGCGAAGCCGAAGA
CAAGCAGCCGTTGCAGCCGGGCACGGTGACGTTCGCGCCGCCGGATTACCACCTGCTGGT
GGAGGACGAGGGGGCGTTGGCGTTGTCGGTGGATGCACCGGTGCTGTTTTCCCGTCCGGC
CATCGATCCGCTGTTCGACTCCGCCGCTGCGGTGTTCGGCGCGCAGGTATTGGCCCTGCT
GCTGACCGGTGCCAGCAGTGATGGCAGCGAGGGCGTTGCCGCCGTGCGCCGTGCCGGTGG
CCATGCCTGGCTGCAATGTCCCGAGGAAGCCGAGGCGTCGATGATGCCCGCTTCCGCCCT
GCAGTACGCCGGCGCCGATGCCGTGCTGCCCCTTGAACTGATGTGTCGCCGCCTGAAGGA
GTTGTTTGCATGAACCTGTTGCCACCGGAACCTGCGCAGTCGCAGACACCGGTCAACCTG
CTGATCGTCGATGACGTGCCGCAGAACCTGGTAGCCATGCAGGCCCTGCTGCAGCGCGAA
GGGGTCAACCTGCTGCTGGCCGGCTCGGGCGCGCAGGCGTTGGAGTTGCTGCTCGAGCAC
GAGGTGGCATTGGCCCTGCTTGACGTGCACATGCCGGAGATCGATGGCTTCACCCTGGCC
GAACTGATGCGCGGTTCGCATCGCAGCCGCGACGTGCCGATCATCTTCCTGACCGCCTCT
CCGGATGATCCCCTGCGCGTGTTCAAGGGCTACGAAAGCGGTGCGGTCGATTTCCTGCAC
AAGCCGGTGGCGCCGCAGGTGATCCTGAGCAAGGTCAACGTCTTCATCGAGCTGTACCAG
CAGCGGCAGCTGCTGAAGGCGCGCAACGAGGCACTGGAGCGCGCGCTGAAGCTCAACGAG
ACGATGGCTGCCGTTTTGACCCACGACCTGCGCACGCCGTTGTCGGCGATCCTGCTGTGT
GCCGACAAGCTGGCGCTGGAGCTTCCGGAAGACAACGCAGGCGCGCAGCAGACCCTGCAG
TACCTGGAAGCCAGCACCCTGCGGATGGCGCGGATGGTCGAGCAGCTGCTCGATTTCTCG
CGGATCCGCAGCGGTGGCCTGAGGCTGGAGGCAAGTGCCTGCGATCTGGCCGACGTGACG
CGCGCGGTAGTCGCCGAGGCGGGCAGCGCGCATGGGGCGGACCGGATCCACCTGGACCTG
CAGGGAGACACGCGGCTGCAGGGCGATCTGGATCGCCTTGGCCAGGTCGCCGCCAACCTG
GTCGGCAATGCGCTGACCCATGGCAGCGAGGCGAGGGTGGAGGTGGATGGGCGCGACCCG
CGCGGCGTACTGCTGCGGGTCAGCAACGCCGGCCGGATCGATGACGCGCTGTTGCCGCGA
CTGTTCGAACCGTTCAAGGCCAGCTTCCACCAGAGCAAGGGCCTGGGCCTGGGCTTGTAC
ATCGTCGATCAGTTCGTCCGCGCGCACGGCGGGCGCATTGCGGCCCGCAACGAAGCGGGC
CAGGTGGTGTTCGAGGCAATGCTGCCACGACGCTGCGACGGCACGGTCTTGGCGGCAACC
TAAGCGCTTCAGCCAGCATCCCGGCGGACTGAGACGGACTGGTCCGCAACTGCCAGCGTG
GGTGCCTATTCTCGCCAGCTTTCCTGCAGTGACTGGTCCGGATTCTCCCGGCGCCTGCAG
GGCGGTCGTTCGGCACCGACGCCAGTGGACCTGCTCGATCAGGTGGTGCAGTCGGCGCTG
CACGCAGGCTGATGGTCTGCGCCGGATTCAGCGCGAAGCAGCACCGCAGTACGCCGCATG
CAGCGCCTGCAGCACGCCCAGTGCGGGCCCTTCAAGAACCCGGTAGTGGATCGCCTGCGC
TTCGCGCCGGGTCGCCACGATATCCAGTCCGCGCAGCACCGCCAGATGCTGTGACAACGC
CGATGCGCTCAGGCCGGTCAGTGCCTGCAGTTCCGGTACCGGCGCTTCACCTTCCACCAG
GCGGCACAGCACCCGCAGCCGGGCCGGGTGGGCCAGGCTTTTGAGCAGCGTGGCTGCCTG
CGACGCGTGTTCGGCCATCGCGGCGCTGTCGAGCTGGGTCCGGGCCATGGTTGACCATTT
TGTTTAGAATGATCTAATTTAGAATAATCTAAACAAATGGGCAATCCCATGTACGGCAGC
GAAGAGGGCAGGGCATGAACCTGCCATGGAGTGCGGCGGCAGGTGGTGCGTTGATCGGCG
CCGCCGCGGTGCTGTTGCTCGCCACCATCGGACGCGTGGCGGGCATCAGCGGCATCACCG
CAGGCAGCCTGCGCGCAGGCAAGGGCGAGCGTGCCTGGCGCTGGGCCTTCCTGGCCGGCC
TGACCGCATCGGCGGGGCTGGTGCTGTGGTGGCAATCGGTGCCCGAGGCATCGCCGCGTG
CGCTGCTGCGTGATGCGCTGCCGGCATGGCAGTTGATGGGAGCCGGCCTGCTGGTCGGCT
TCGGTACGCGGCTGGGCAACGGCTGCACCAGCGGTCACGGTGTGTGCGGCATGGCCCGCG
CTTCGAAGCGATCGCTGGCGGCCGTGCTGGTGTTCATGGTCTGCGCGATGCTGACCACCT
TCCTGGTCCGTCATGGCGGAGGCCCAACATGAGCCGCGCAGTCTGGGCCGCCGGCGCGGC
GGGCGCGTTGTTTGGCATGGGGTTGGCACTTTCGGGAATGACCGACGCGCGTCGTGTCCT
CGGCTTCCTCGACATCACCGGTGACTTCGATCCCACGCTGCTGTGGGTGCTGGGCTCGGC
GCTGCTGGTCAGCGCGATCGGGCAGCGGTGGGTGTTGCGGCGACAGCAGCCGCTGTACGC
AGACCGCTTCCGGCTGCCTGTTACCCGGCGTGTGGATGCTCGCCTGCTGCTGGGTGCCGC
GCTGTTCGGGATCGGCTGGGGCTGGGCGGGCTATTGCCCAGGCCCGGCCATCGCCGGGGT
GGTCGTGGCGTCGCGCGAAGCCCTGTGGTTCGTGCCTTCGATGCTTGCAGGATTCTGGCT
GCACGACCGCTTCGTCCGTTGAGGCTTTCACCCCTGTCTCACCCTGCCTGGGGTCCTATC
TTCGGATCACGGGGAAAAGGAGTGCAACGACATGGCACGGATGAAGTGGATGGGAAGGGG
AATGCTGGCGGTCGCGCTGGCCGCAGCCGTGGCACCGGCACTAGCCTGCACGCGCGCGGT
GTACCTGGGTGACAACGGCGATGTGATCACCGCGCGCTCGATGGACTGGAAGGTCGATGT
GGCGACCAACCTCTACATACTGCCGCGCGGCATTGCGCGCACCGGCCAGGCCGGCCCGAA
GTCGCTGGCGTGGACCGCGCGCTACGGCTCGGTGGTGGCCACCGGCTACGACGTGTCGAC
CACCGATGGCATGAACGAAAAGGGCCTGGTGGCCAACCTGCTGTGGCTGGTCGAATCGGA
GTATCCGCAGCAGCGTGGCAACAAGCCGGGTCTGGCGATTTCGCTGTGGGCGCAGTATGT
GCTGGACAACTTCGCTACCGTGGAAGAGGCGGTCGCTGCGTTGAAACGCGAGCCGTACGC
GATCGTCACCGACAAGGTGCCCGGTGAAGATCGGCAGGCGACGCTGCACCTGTCGCTGTC
CGATGCCAGCGGCGACAGTGCCATCGTCGAGTACATCGGCGGCCGCCAGGTGATCCACCA
TGACCGGCGCTACCAGGTGATGACCAATTCGCCTATCTTCGAGCAGCAGCTGGCGCTCAA
CAGCTACTGGCAGCAGATCGGCGGCACGGTGATGCTGCCGGGCACCAACCGCTCTGCTGA
CCGTTTCGCGCGCGCCTCGTTCTACATCAACGCCATTCCCAAGGCCGAGGATCCGGTGGA
GGCCTTGGCCAGTGTGTTCAGCGTGATCCGCAACGCGTCGGTGCCGTATGGCATCACCAC
GCCGGGTGAGCCGAACATCTCATCCACGCGCTGGCGCACCGTGGCCGACCACAAGCGGCG
GCTGTACTTCTTCGAATCGGCATTGACCCCGAACACCTTCTGGGTCGATCTGAACAAGGT
CGATTTCGCCGGCAAGGTGCTCAAGCTCGACCTCGGCAAGGACCAGCGCAATACCTTCGC
CGGTGATGCACTGGGCCAGTTCGTGCCCAGCGCACCGTTCGCCTTCCTCGGCGTCGACGG
TTAGTTCGACGCCTGGCTGGAGGCCGGGTAGACCGCCTGGATCGTGCAGCTGCCGCGGGT
GTACTGCGGCAGCGGGGCGATGCCTTCACCGCGCAGATCGTCTGTCTCGAATTCGGCAGT
CATGATCCGATCGCCGGGATTGCCACAGATCAGGCCGTTCTGCAGGCCCGAGTGGAAGCT
CAGCTGCGGCGCGCGGTCGAGCTGGCGGCAGTGGCTGCCGAGTTCGACCCGGTAGTAGCG
ATGGCCGCCATTGCGGCGCGGATTGGTCTCCACCAGCATGCCCTGCGGGTCGGATGACCA
GGCACGCACGTTGCGCGTGGCAAAGCAGTAGGACGGTGAGCCGCCGAAGCTGCGACGCAC
CTCCTTGCGTTCGCGGATGGTCACGGCAGGCAGGGTAGCGGTGCGCAGGCGGTCGCTGTC
GCGGGCGACGCTGGCATACTCGCGATTCTGCAGCGGGGTGACCGCGCTGATGGTGCATCG
GCGGCCGTCGACCACGACGCGTTCGCTGGGGCGGCCGCAGGCCCAGCCGGCGGGGACTTC
CAGTTTCAGCGAGGTGGCACCGCGGACGCCGGGGCAATCTTCGTTGAAGTCGATCCGAAA
GGGCTGGCCGGAGGCGGCGCGCAGTGCGATCGAGCGCGGTGATGCCTGCTCCACTTCCTG
TACGCCGACAGCGTCCATGCAGTGCGGAGCCGGTGGCGTACGCTCCTGTGCGGAGACCGA
AGCTGCGAGCACCAGGCCGAGGCTGGTGGCGAGCACCAGGGACACCTGCTGATGGGTCAT
GTCCTGCACTACCTGCGTTGGATGACGGATCGACTATAGCAACGGTTTGCACGGCCGTTG
TTACACGCGCACACTGCCCGGATGGGCGCCATCTTCCATCTGCGGCACTACGGCCAGGCT
ACCGGCCTGGACCGCCATGACTACGCGCAGTGGGTGCTGCCAGTGCAGGGTGAACTGCAG
TTCGAAATGGAAGGTCGCGGAGGTCGGCTGGACGTGCTGCAGGGGGCATTCGTGGCCGCC
GGTGAGGCGCATGACCAGATGGCTGATGGTCCCAATGGTTTCGTGATCGTTGACTGTCCT
CCGGGCGTACTTGATGACGGCACGCAGGAGCATCTGTGCCGGCAGCGCTGGCTGCATCTG
CCGCTGGCATTGCGCCGACGCCTCGCTGAGGTGCAGGCAGGGCAGTCAATGCCGGCGCTG
CTGCCGCAGTTGCTGCAGGTATTTGCACCTGCCGGCAGTGGCGCGCGCATGCAGGGTCTG
TGTGCGGCGGTCCAGGCCGACCCCGGGCAGGCGTGGCCGGTGGCGCGCATGGCGGCGTTC
GTCGGGGTCAGCGAGAGCCGTTTGCATGCGCTGTTCCGGCAGGAGTTCGGGCTCAGCCCG
CAGGCCTGGCTCAGTGCAAGCCGGTTGCGTTGGGCCAAGCACCAGCTGCGCACCAGCGTG
GCGCCGATCAGCGATATCGCGCTGGCCGCGGGCTATTCCGAGCAGAGCGCACTGACCCGT
GCGCTGCGCCGCGAGTGCGGCCAGACTCCCGCAGCGTGGCGCCGGGGCGCCGGACTGTAG
GGGCGAGCCACGCTCGGCTTTGCGCACGCGCGGCCGGTCAGGGCAATAGCCTCGGTCAAG
AGCGTCCGCTGGCCAGCGCTTACACTGCGCGGCCTGTTCTCTCCCCCCGAAGAACCCGAA
TGCGCAACAACCCGATGGCCCTAGGCATCGCCAATGGCGTTGCCGCTGGCGCGCTGTGGG
GCGTGGTCTTCCTCGCGCCCGCCGTGCTGCAGTCGTTCAACGCCCTGCAATTGTCGGCCG
GCCGCTATCTGGTCTACGGCCTGATCGCCGTAGTACTGCTGCTCCCGCGCTGGAAGCGGC
TGGCACCCCAGCTGGGTCGCACCGAATGGATCGGGCTGCTGTGGCTGAGCCTGGCCGGGA
ACCTGGTGTACTTCCTGCTGCTGGCCACGGCGGTGCAGTGGGCCGGCGGTGCGGCGGCGT
CGCTGATTGTCGGCCTGATTCCGGTGGTGGTCACCCTGGTCGGCGTGCGCGAACAGGGTG
CAGTGCCTTTGAAGCAGCTGCTGCCGGCACTGGGCCTGTGCGTGCTGGGCGTGGCCCTGT
TTGGTTGGGAAGCACTGATGTCCGAGCACCTGGCAACTCCGTGGCGGCAGCGCCTGATCG
GCCTGCTGTGCGCGTTCGGCGCGCTGTTCTCGTGGGCGTTGTACTCGATCGGCAACAGCC
GCTGGCTGGCGCGTCGACCGGACTTGTCCAGCCACGACTGGTCGCTGCTGACCGGCGTCA
CCACCGGCGGCCTGGCCCTGCTACTGGTGCCGATGGCCTTCATCGGGCACACCAGCGGGC
ACACGGCGGCGCAGTGGAGTGGTTTCTGGGCAATCAGCGCCGGTGTGGCGGTGGTGGCCT
CGATCCTCGGCAATGCGTTCTGGAACCGCGCCAGCCGCCTGCTGCCGCTGACCCTGACCG
GCCAGATGATCGTGTTCGAGACGCTGTTCGCGCTGACGTATGCCTTCGCCTGGCAGCAGC
GCTGGCCTTCGCTGCTGGAAGCGTTGGCGATCGTGTTCCTGGTGGCCGGCGTGATGCTGT
GCGCGCATGCCCATCGTACTCCACGGGCGATCGCCGAACATGTCGGCTGAATGCGTGCGT
CAAGCGTGCTGATGCTGCCTTGGTCTCAGATGCAACCAAATGCCGGCACGTTGAGCGATG
ATCGCGGCACTGGTTTTTTGCATCGCAGCACTTGACAGCAGGCCGGCGCACAGTGTTTTC
TGTGCGTCATGGTTTTTGATGCCGCCCACGCCAGCCTGATCGCCCCCGCCACTGCGGGCC
GTTCGACTGCGCCGGTCGCCACCACCACCATTACCACCACCACCGTCACCACTGCCCTGG
TGCGGCCCGTCGTCTTCGTGTAACTCCCGAAAACCACGGCCCCGCACCATACAGGTGGCG
GGGAAGCTCGACACCTGCATGCGACGGGGCCTCCTGCCGAGGTCTGCATGTCTTCCCACG
CCCCCGCTCATCCCGTTGCCCCGGCCGATCTGGCTGCACCTTCCATCGTCGTGCACAAGT
TCGGCGGCACCTCGGTGGCCGATGCCGAACGCTACCGCCACGTTGCGGGCCTGCTGCTGG
CCCGTCCCGAATCGCTGCAGGTCACTGTCGTTTCGGCAATGAAGGGCGTCACTGACGCGC
TGATCGAGCTGGCCCAGCTGGCGGCCATGGGCGACGAAGGCTGGCGCGAGGCCTGGCATG
CGCTGCGCGCGCGTCACCGTGGCGCCGCCGTGGCCCTGCTGGGCGAGCAGGTGGGCGAGA
CCGTCGAATGGATCGATGCCCGCTTCGATCAACTGGCCGAAGTGCTTGCGGCGCTGGCGG
TGATCGGCGAGCTGCCGCGCGAAGTGCTCGACCGCGTGCAGGGCCTGGGCGAAGTATTCT
CCGCGCAACTGCTTGGCACCCACCTGCGTGCCTTGGGCGAAGACTGTGCGGTACTCGATG
CACGCGACGTGCTGGTGGTCGGGCATGGCGAACTGGGCGTGGATGTCGACTGGGAGTCCA
GCGCGGACCGCCTGGCCAAGTGGCGCCTGCGGCATCCGCAGATGCGCCTGGTCGCCACCG
GTTTCGTTGCCCGTGACCGCCATGACCGCATCACCACGCTCGGCCGCAACGGCAGCGACT
ATTCCGGCGCGATCTTCGCCGCGTTGTTCAATGCCGATGAACTGCACATCTGGACCGACG
TCGACGGCGTGCTGTCGGCCGACCCGCGGCTGGTGCCCGAGGCGGTGCAGCTGGAGTCAC
TGAGCTACGACGAGGCCTGCGAACTGGCTTATTTCGGCGCCAAGGTGGTGCACCCGCAGA
CGATGTCGCCGGCGATCCGCCTCGGCCTGCCGATCTTCATCCGCAATACCTTCCAGCCGG
CGCATCCGGGGACGCGCATCAGCGCCGAGCGCTCGCCGCGCGGGCCGGTGAAGGGCCTGA
CCCTGAGCCCCGGCTTGGCCCTGTTGAACCTGGAGGGCACCGGCCTGATCGGCGTGCCCG
GTACCGCCGAGCGCGTGTTCGCGGCGCTGCGCCAGGCGCAGGTGTCGGTGGTGATGATCT
CGCAGGGTTCGTCAGAGCATTCGATCTGCTGCGTGGTGCGCGCCGCCGAAGCCGCGCGTG
GCCGCGAAGCGCTGCTGCACGCGTTCGCGCATGAACTGTCGGTAGGGCAGGTGCAGCGGG
TGCAGGTCAGTGAGGGCGTCAGCGTGCTGGCGGCAGTGGGTGACGGCATGGCCGGCCAGC
CCGGTGTGGCGGCGCGCCTGTTCGAGGCGCTGGGACGCGCGCAGGTGAACATCCTGGCGA
TCGCGCAGGGCTCGTCGGAGCGCAATATTTCTGTGGCGGTGGACAGTGCCGATGCCACCC
GCGCATTGCGGGCCGCACATGCGGGCTTCTGGCTGTCGTCGCAGACGTTCGCGGTCGGCG
TGATCGGGCCGGGCAACGTCGGCGCGGCACTGCTGGACCAGCTGCTGGCGGCCCGCCTGC
AGCTGCTGGCCAAGGCCAATGTGGATCTTCGCCTGCGCGCGCTGGCCTCGCGTTCGCGCA
TGCGGCTGGAAGTGGATGGCCTGCACGCCGATTGGCGGGAGGCATTGCAGGACGCGGGCG
AGCCCAGCGACCTGGATCGCTTCACCGAACACCTGCTGGCCGCGCACCTGCCGCATGCGG
TGGTGATCGACTGCAGTGGCAGCGCCGACGTGGCCGAGCGCTATGAGGGCTGGCTGGCCG
CCGGCATCCACGTGGTGACTCCGAACAAGCAGGCCGGTGCTGGCCCGTTGCCGCGCTACC
AGCGCATCCGCGCTGCTGCGGCGGCCAGTGGTGCGCGCTTCCGCTACGAAGCCACGGTGG
GCGCGGGCCTGCCGGTGATCACCACGCTGCGTGATCTGGTCGATACGGGCGACGAGGTGC
TGGCGATCGAAGGCATCTTCTCCGGCACGCTGGCGTGGCTGTTCAACCGCTTCGACGGCA
GTCAGCCGTTCTCGCAGCTGGTCGCGCAGGCGCGGTCGATGGGCTACACCGAGCCGGACC
CGCGCGATGATCTTTCGGGCGTGGACGTGGCGCGCAAGCTGGTGATCCTCGCCCGCGAGG
CCGGCCACGCGCTCAGCCTGGAACAGGTACAGGTGGAAAGCCTGGTGCCGGCGCTGCTGC
GCGACGGCAGCGTGGATGACTTCATGGCGCGGCTGGGCGAGTCCGATGCCAGCCTGTTGC
AGCGGTTGCAGGACGCGCGGGCGCGTGGCGCGGTGCTGCGCTACGTGGCACAGCTGGGCG
CTGACGGTGCCTCGGTGGGCCTGCAGGAACTGCCCGCCGACCACGCCTTCGCCAACCTTC
GGTTGACCGATAACGTGGTGCAGTTCCGTACCCGTCGCTACTGCGACAACCCGTTGGTGG
TGCAGGGTCCGGGCGCCGGCCCGGAAGTCACCGCCGCCGGTGTGTTTGCCGACCTGCTGC
GGGTCGCGGCCGGTGAAGGAGCGCGCCTGTGATCGCACGTGCGTTCGCGCCGGCCTCGGT
GGCCAACGTAGCGGTGGGCTTCGATATTCTCGGTCACGCCATTTCCGGTGTTGGCGATAC
CGTGAGCGTGCGCCGCATCGACGAGCCGCTGGTGCGCATCGAGGCGATTCGCGGCAGTGC
CGTCGAGCTGCCGCTGGAGGCAGCCGGGAACACCGCCGGCGCTGCGCTGATGTCACTGCG
CGACGGCCTGGGCCTGGATTTCGGATTCGCGGTGGAGATCGACAAGGGCATTCCGTTCGG
TTCCGGCATGGGCGGTTCGGCAGCGTCATGCGTTGCGGCGCTGGTTGCCGCCAACGCGCT
GCTGGATGTACCGCTGTCGCGCGAGGCGCTGTATCCGTTTGCGCTCGATGGCGAGGCGGT
GGCCAGCGGTGGCCGCCACGGCGACAACGTGGGGCCGCTGCTGCTGGGTGGTCTTGCGCT
GTGTACGGCCGATCGCCTGCTGCCAATTCCGGTGCCGGCGACCTGGCACAGCCTGCTGGT
GCATCCGCACGCGGTGCTGGAAACACGCCGTGCGCGCCAGGTGCTGCAGGGCAGCTACGC
GCTGGGTGAATTCGTGGCACAGAGTGCGAACCTCGCGCTGGTACTCAGTGGTTGCCATCG
TAGTGATGCGGCGCTGGTGCGGGCTGGATTGCGCGATGTGCTGGTCGAACCACGGCGGGC
CGGCCTGATTGCAGGTTTCGAAGCAGCCCGCGATGCGGCGCTGTCGGCCCATGCAATGGG
TGCGGGCATCTCCGGTGCCGGACCCAGCGTGTTCGCCTGGTTCGAGGACGCCGACCAGGC
CCGCACCGCTGTCGCACCGGTGCAGGCGGCATTTGCCGCCGCCGGTTTCGACAGCGATGC
CTGGGTGTCGCCGCTGGATGCACCGGGAGCCCGCTTGTGCTGAATCCTTCCCCTTTACTG
GATACCGAACCCATGCAATTTGTTTCGACCCGGGGTCAGTCCCCGGCCGTTGGCCTCAGT
GCGGCGATCGCTTCAGGATTGGCGCCCGATGGAGGGCTGTATGTTCCGCAGGTGCTGCCG
GCGGCACGTGAGCTGCGGGCCGGCGCAACGCTGGCCGATACCGCCGCCGATCTGCTGGCA
CCGTTCTTTTCCGGCGACGCGCTGGAGTCTGCGTTGCCGTCGATCTGCCGGGAAGCGTTC
GACTTTCAGGTTCCGCTGCGTGCATTGGGCGGCGGTGACCATGTGCTGGAGCTGTTCCAT
GGGCCGACGGCGGCGTTCAAGGATATCGGTGCGCGCTTCCTGGCCGGAACACTGTCGCGG
CTGCAGGCCGGCAAGGACCACGATCTGACGATTGTTGTCGCCACGTCTGGCGATACCGGC
GCCGCCGTTGCTGCGGCCTTCCATCGCCAGCCCGGCGTGCGCGTGGTGGTGCTGTATCCG
GATGGCCGCGTGTCACCGCGCCAGGCGCATCAGCTCGGTTGTTTCGGCGACAACATCCAG
GCGCTGCGCGTGGCCGGCGCGTTCGACGATTGCCAGGCGATGGTCAAGCAGGCACTGGCT
GACCGCGAACTGCAGGCGCAGGGGCCGCTGAGTTCGGCCAACAGCATCAGCCTCGGCCGC
CTGCTGCCGCAGATGAGTTATTACGCGCATGCGGCGTTGTCCCATTACGCGACGCATCGT
CGTCGGCTCAATCTGGTGGTGCCGACCGGCAACCTTGGCAATGCGATGGCGGCCGTGCTG
GCGCGCGCGCTGGGCGTGCCGATCGGGCAGATCGTGCTGGCCACCAATGCCAATGCGGTA
CTGCCGGCGTACTTCAATGGCGGCGACTACCAGCCGCAGGCCAGCGTGGCCACCGTGGCC
AATGCAATGGACGTAGGGGCGCCCAGCAACTTTGAACGCCTGCGCTGGCTTTACCTCGGA
GATGACGCCGAGCTGCGCGCTGCGTTCCGCGCGTTCGCGGTGGATGACGTGACCATCCGC
GCGACGATTGCGGCGGCGCACGCCAGCAACGGCGAACTGTTCTGCCCGCATACGGCCACA
GCGGTGAAGGTGCTGCAGGACCTGCGTGCGCGCGGCGCCAAGGGCGACTGGGCGGTGGTG
GCTACCGCACATCCGGCCAAGTTCGAGGCAGTGGTGGAGCCCTTGATTGGCGAAGCAGTG
GCCGTGCCGCCGGCGCTGGATGCGCTGCTGCAGCGGCCCGCGCACGCGGAACCGTTGGCC
GCGGAGTATGCGGCGTTGCGCGAGGTGTTGCTGCGTTGATCGAAGGCATCTGGGGTTGCC
GGCCCCCGGGCGCGCCCCCGCCCGGGGCCGCGCGCGGGGCGGGGGGGGGGGGGGGGGGGG
GGCCCGCGCGCCGCCCCCACCCCGGGGGGGGCGGCCCGGGGGGCGGCCGGCCGGGGCCCC
GGCAACCCAGCCAACCGCGATGCGGTCAGATCAACCCTTCACCGGCCAGCGTGCGCAACC
CGTCCTCGTCGAGGATCTCCACTACGTTCAGGTGGGGCAGGGCAATCAGCCCCTGCTGGC
GCAGCTTGGTGAAGGTACGGCTGACCGTTTCCATGGTCAGGCCCAGATGGTCGGCGATGT
CGCCACGCCCCATCGGCAGCGAGACGCGCAGGCCATCGCCACCCAGCTTGGCCTCGCGCG
CGGCCAGGCGCAGCAGGAAGTCGGCCACTTTCTCGGCCGGCTGCAGCCGCGCCAGTGCCA
GCGCGGCATCCTGCGCGGCGTCCAGCTCCTGGCAGGCACGCTGCAGCAGCTTGCGTTCCA
GGTGCGGGAAGCGGCTGCGAAGCGCCTTCATCTGCGGCAGCGCGACACGGCATACGCGGC
TGTCTGCGATGGCCTCGATATCGTAGCGGTGGTGGTCACTGCCGCTCAGGCCCAGGTAGT
CGCCAGGAAGCACGAAGCCATTGATCTGGCGGCGGCCATCGGCCAGGGTGCGCACCAGGC
GCAGGGCGCCGCCGGTCAATGTATAGACATGGTCGCGCTCTTCGCCGGTGCGGGCCAGGG
TACTGCCCATGCTGACCTGCTGGGAAACGGTGACCTGTTCCAGTGCCTGCACTTCATCGG
GCGACAGCGCCGAGCACACCGCAAGGTGGCGAACCGAGCAGTGCAGGCAGTCCAGCGTGT
TGCAGGACGGCGAGGCGGGATCGTTGGTGGCGGGCGGAGCGCCGGAAGGCCGTGACATGT
TGCGGGGGCGTATCGCGGGCGGGGAGGGCCTTATGATACTTCAAGCGGCCGTTCGACCCT
GCCCGAGGCGGGGGCGCTAGAATGTCGCCCCCTCCCACGTCCCGTTCCAGCAGGAGTTCC
GCCCGTGATCAAGCCCCGTACCCCGCCCGGCACCCTTGAACTGTTGCCGCGCGAGCAGAT
TGCGTTCCAGCGCATGCTGGACGTGATCCGTCGCAACTACGAGCGCTTCGGGTTCCTGCC
GGTGGAGACGCCGGTGTTCGAGCTGTCCGACGTGCTGCTGACCAAGTCCGGTGGCGAGAC
CGAGCGCCAGGTGTATTTCGTGCAGTCCACCGGTGCGCTGGCCAACGCCGCCGAATCGGG
TGACCGTTCGCTGCCGGAAATGGCGCTGCGCTTCGACCTGACCGTGCCGCTGGCGCGCTA
CGTGGCCGAGCACGAGCATGAACTGACCTTCCCGTTCCGTCGCTACCAGATGCAGCGGGT
GTACCGCGGCGAGCGCGCCCAACGCGGCCGCTTCCGTGAGTTCTACCAGTGCGACATCGA
CGTGATCGGCAAGGACAGCCTGAGCGTGCGATACGACGCCGAAGTGCTGGCGGTCATCCA
CGCGGTGTTCTCGGAACTGCGCATCGGTGACTTCAGCATCCAGCTGAACAACCGCAAGTT
GATGCGTGGCTTCTTCGAGAGCCTGGGCGTGGCGGAGGGCGAGCGCCAGCTGGCAGTGCT
GCGCGAAGTGGACAAGCTGGACAAGCGCGGCGCCGATTACGTGCGCGAGACGCTGGTGGG
CGAGGGCTTCGAGATTCCGGCCGAGCAGGTCGAGAAGATCCTGGCGTTCGTGGCCGTGCG
TTCGCAGGGCCATGCCGATGCACTGGCGCAGCTGGCCACGCTTGAAGCCGACGCCGGTTC
TTCGGAGATCCTGCGTACCGGCGTCGCCGAACTGCGCGAAGTGCTGCAGCTGGTGCAGGC
GCTGGGCGTGCCGGAAACCGCGTACTGCCTGAATTTCTCCATTGCGCGCGGCCTGGACTA
CTACACCGGTACCGTCTACGAGACCACGCTGACCGACCACCCGCAGATCGGTTCGATCTG
CTCGGGCGGCCGCTACGAAGACCTGGCCAGCCACTACAGCAAGTCGAAGCTGCCGGGCGT
GGGCATCTCCATCGGCCTGTCGCGCCTGTTCTGGCAGCTGCGCGAAGCCGGCCTGATCGA
TGGCATCGAGGGCAGCAGCGTGCAGGCGCTGGTGGCGCTGATGGACGAGCAGGGCATGCC
GCAGTCGCTGGACATCGCGCGCCGCCTTCGCGCCGGTGGCATCAACACCGAAGTGCAGAT
GGAGCCGAAGAAGATCGGCAAGCAGTTCCAGTACGCCGCCAAGGCCGGCATCCGCTTCGT
GGTGCTGGCCGGTGAGGACGAGCTGGCGCGCGGCGTGGTGGCGGTGAAGGACCTCCTGCG
CGAGCAGCAGTTCGAAGTCTCCCGTGACGAGTTGGCCAGCACCCTGCAGGTCGAGCTGGA
GCAGTCGAAGGTGATGTAACGGCCCCTGGCAGCATGCAGCGCTTCAACGAAACGCCCACC
AACCGGTGGGCGTTTTCGTTTCCGGGCCCCGTTCCGGGTCAGAGCCGTTTTCCTCTGGAA
AACAGATCCGACCCCGGCCGTCCCAACAGCTCGCGGCCACCTGTCGAGGGCGGGGTCGGT
CCGGAACCCAGCTGTGCCGATGCTCCGGCCTCTGCGGGTGCGGGGCAGCAGCCCTGCCGC
ACCCTCAACCCTCGATTTGACGCACTGCGCAAGAATGCGCTAATGTACTAACGCGCTATT
ACATTGATGCATGGAAACGACCCCGTGAAAGCCCGCCCCGAAATTGCCGCCAAAGACCCG
AAGGCCGACCTTGAAGCCCTGGCCCGGGCCTTTGCCGCCCTGCGCGAGCCGGAACAGGTC
GAGGCCTTCCTGCGCGATCTGTGCACACCGGCCGAGCTGGAAGCCATGGCCGACCGCTGG
AAGGTGGTGCCGCTGCTGCAGCAGGGCGTGCCGTACCGCGAGATCCACGAGCGCACCGGC
GTCAGCGTGACCACCACCGGACGGGTGGCACGCACCCTTGAGCATGGCCATCGAGGCTAT
GCCGCCGCCATCGACCGCCTTGCCTCGCGCTGATCCGCGCCCCGTTCCGAACTTCGAGAC
CTCCCCCATGAGTGCAACCCAGGCAGCGCCGGCACGAGACCGGCTGCGTATCGCCATCCA
GAAGAGTGGCCGGCTGGCCGAACCCGCGCGCAACCTGCTCAGCGCCTGCGGCCTGAGCTG
GCGCGAGAGCCGCGACAAGCTGTTCTGCTACGGCGAATCGCTGCCGGTGGACCTGCTGCT
GGTGCGCGACGACGACATCCCCGGCCTGATCGCCGACGGCGTCTGCGACCTCGGCATCGT
CGGCCGCAACGAGCTGGACGAGCAGGCTGCGGCACGTCGCCAGATCGGCCTGCCGGATGC
CTACCAGGCACTGCGCGGACTGGGCTTTGGCCAGTGCCGGCTGATGCTGGCGGTACCCGA
GGAGTGGCAGTGGCAGGGACCGGCGCAGCTGGCCGGTGCCCGCATTGCCACCAGCTACCC
GGCCATCCTCAAGCAATGGCTGGCCGAACAGGGCGTGGACGCACAGGTGGTCGAGCTGTC
CGGGTCGGTGGAAATCGCCCCGCGCCTGGGTACCGCCGACCTGATCTGCGATCTGGTCTC
CAGCGGCGCCACGCTGCGCGCCAACCAGCTGACCCCGGTGCACAACCTGCTCGACAGCGA
GGCGGTGCTGGCCGGTGCGGTGCGCGTGCCGGATGATGTACGTGCATCGCTGCGCGCGAT
GCTGCTGCGCCGCCTCGACGGCGTGGTGCAGCGCCAGGACCGCAAGCTGTTGATGTTCCG
CGCCAGCGAGGATCGCGTCGACGCGCTGGCGCAGCTGCTGGCCGATGCCGAGCCGCTGGT
GCGGCTGCCGGCCGACGGCGGCGCACTGCGCCTGCAGACCATGTGCCCGGGCCCGCTGAG
CTGGCAGCGCATGGAGGAACTCGAGCGCGCCGGCGCGCAGGGCTTGATGGTACTGAGCGT
GGAGCGGTCGCTGGCATGAACCGTCTGATCTGGTCCCGACTTGATGAGGCCGCGCGCAGT
GCGGCACTGACCCGCCCGGTGCAGACCGTGGCGCAGCAGACCCGCGATGCGGTGGCTACG
CTGATTGCACAGGTGCGCGGGCAGGGCGATGACGCGCTACGTGCGATTACCGCACGTTTC
GACGGCGTCGAGCTGCCATCGTTCGAAGTGAGCGAAGCCGAGTTCGCAGCGGCCGATGCC
GCCGTCCCCGCCGAGCTGCGCCAGGCGATGGTCGAAGCTGCCGAACGCATCGCCCGTTTC
CACGCCGCCGGCATGGGTACGGGGTATGCCGTGGAAACCGCACCGGGCGTGGTCTGCGAA
CGCATGCTGCGCCCGATCGGCCGGGTGGGCCTGTATGTGCCGGCCGGCAGCGCACCGCTG
CCGTCCACCGCGTTGATGCTGGGCGTGCCCGCGCAGCTGGCCGGCTGCCCGCAGGTGGTG
CTGTGCACGCCGCCACGCGCCGACGGCACGGCCGATCCTGCGGTGCTGGTGGCCGCACGC
CTGACCGGTGTGCAGCGCGTGTTCAAGCTGGGCGGCGCCCAGGCCATCGCTGCGATGGCT
TACGGCACGGCCAGCATTCCGGCCTGTGACAAGCTGTTCGGGCCGGGCAACAGCTTCGTC
ACCGAAGCCAAGCAGCAGGTCGCACAGGACGGCGCCGCCGCCATCGACATGCCGGCCGGT
CCCTCCGAAGTGCTGGTGATTGCCGATGCAGGTGCAAACCCGGCGTTCGTTGCAGCCGAC
CTGCTGTCGCAGGCCGAGCACGGCCCGGATTCGCAGGTGCTGCTGCTGACCGACGATACC
GCGATGCTGGCGGCGGTCGAGGCTGAAGTCGAGCGCCAGGTGGCCTTGCTGCCGCGCCAG
CAGATCGCACGCCAGGCGCTGTCGGCCTCGCGGCTGATCCAGGTCGACTCGTTGGACGAA
GCCTTCGCGATCAGCAACCGCTATGCACCGGAGCACCTGATCCTGGCATTGCGTGATCCG
CGTGCGTGGCTGGACAAGGTGCAGGCGGCCGGCTCGGTGTTCCTGGGTGATTACACCCCC
GAGGCACTGGGCGACTACTGCAGCGGCACCAACCACGTGCTGCCCACCGCGGGTGCCGCA
CGTGCCTACAGTGGTGTCAGTGTGGCCAGCTTCCAGAACCTGATCAGCGTGCAGAGCGCC
AGCGCCGCCGGCCTGGCAGCGATTGGCGGCTGCGCGCGCATCATCGCCAGTGCCGAAGGC
CTGGATGCACATGAACGTGCGGTCGCAGTGCGCATGGAGGTGGCAGCATGAACGCGGCTA
TCGATGATGTGCTGGCACTGGTTCGCCCGGATCTGCAGGCCTTCGCCGGCTACAGCTCGG
CGCGCAGCGCGGCGGTGCAGGGCGAGGTCTGGTTGAACGCCAATGAATCGGCCTGGGCCA
ATCCCGCTGATGCCGCGGGCAGCAGCCGGCGCTATCCCGAACCGCAGCCGTTGGCATTGC
GCGAGGGACTGGCGGCGCTGTACGGCGTGACGCCACAGCAGCTGCTGATCGGTCGCGGCA
GCGACGAAGCCATTGATCTGCTGGTGCGTGCCCTGTGCGTGCCGGGCCGCGATGGCGTAC
TGGTCACGCCGCCGGTGTTCGGCATGTACGCCGTCTGCGCACGCCTGCAGGGCGCCGCAT
TGATTGAAGTGCCGCTGGTGGACAGCGAGGATGGCCTGCGCGCCGATCTGGATGCGGTGA
TCGACACCGCCAGGGCGCGCAATGCCAAGCTGGTGTTCCTGTGCGCACCGTCGAACCCGG
CCGGCAGTGATATCGCCCTGGACGAGGTCGAACGGGTGGCGGTTGCGTTGCGCGGGCAGG
CACTGGTGGTGGTGGACGAGGCCTATGTCGAGTACGCGCAGCGTCCGTCGGCGACCACGT
TGCTGGCCGTGCACGCCAACCTGGCGGTGCTGCGCACGCTGTCGAAAGCACACGCACTCG
CGGCCGCGCGCATTGGAACGCTGATCGCCGCGCCGGAACTAATTGCCGTGCTGCGCCGCT
GCCAGGCGCCGTATCCGGTGCCGACCCCGTGCGCGGAACTGGCCGTGCAGGCCCTGCAGC
CGGCCGCGCTGGCACGCACCGCCGAGCGCGTGGCCACGGTCATCGCCGAGCGCGAACGCC
TGCGAACGGCACTGGCCAGCCTGCCCGGTGTACGCCGGGTGTACGCCTCGTCCGGCAACT
ACCTGCTGGTCCGCTTCGCCGATGCGCAGGCGGCGTTCGATACGCTGCTTGCTGCAGGGG
TGGTGGTGCGCGACCAGCGCGCCGCGCCGCAGCTGGGCGATGCGCTTCGCATCAGCATCG
GCAGCCCGGAAGAGAATGACCGCGTGCTCGCGGCCCTGTCGGCGCGGAGGGCCGCAGCAT
GACCCCGATCCTGTTCATCGACCGCGACGGCACCCTCATCGAGGAGCCGTCCGATTTCCA
GATCGACGCCTACGAGAAGCTGCGCTTCGTGCCGCAGGTGATCCCGGCGCTGCTGAAGCT
GCGGGATGCCGGCTACCAGTTCGTGATCGTCACCAACCAGGATGGCCTGGGCAGCGACAG
CTACCCGCGTGCCAGCTTCGATGGCCCCAACGAGCTGATGCTGCAGATCTTCGAAAGCCA
GGGCATCACTTTCCGTGACGTGCTGATCGACTGCAGCTGGCCGCACGACAATGCGCCGAC
CCGCAAGCCGGCCATCGGACTGATGACGGCTTATCTGCAGGACCGCAGCATCGACTGGGC
GCGTTCGGGCATGGTCGGCGATCGCATCACCGACCTGCAGTTTGCCGAAAACCTCAACAT
CCGCGGTTTCCAGCTGCGCACCGCGCAGTTTGGTGGCGAGTGGGATTGGCCGGGCATTGC
CCATGCGCTGGCCGATGCGCCGCGCACCGCCGTGGTCCAGCGCAACACGAAAGAAACGAA
GATCCGCGTCGAACTGGACCTGGATTGCGCGGGTGATGCACGCATCTCCACCGGCCTGCC
GTTCTTCGACCACATGCTGGAACAGATCGGCAAGCACGGTGGCTTCGCGCTGGACATCCA
GGCCGAGGGTGACCTGCACATCGACGAACACCACACCATCGAGGATACGGGGCTGGCCCT
GGGCCAGGCGCTGCGCGAGGCGCTGGGCGACAAGCGCGGCATCGGCCGCTACGGTTTCAC
CCTGCCGATGGACGAGACGCTGGCCAGCGCTGCGCTGGACTTCAGTGGCCGCCCGTACTT
CGTGTTCGAGGGCGAGTTCAAGCGCGAACGCGTGGGCGATATGCCGACCGAGCTGGTGCC
GCATTTCTTCCGCTCGCTGTGCGATGCCAGCGGCCTGAACCTCAACCTGCAGGTACGCGG
CGACAACGATCACCACAAGGTGGAGGCGTGCTTCAAGGCCCTGGCCCGCGCGCTGCGTCC
GGCGCTGGCCCGGCAGGGCACGGCACTGCCGAGCACCAAGGGGGCGCTGTGAGTGACGTT
GCGCTGATCGATGCCGGCGGCGCCAACCTGGGCTCGGTGCGCTACGCACTGGAGCGCCTG
GGTGCGACTGTGCGGCTGGTGCGCGATGCGGACGGTCTGGTCGGTGCGCAGCGGGTGATC
CTGCCCGGCGTCGGCGCCGCCGGTCCCGGCATGCAACGCCTGCATGCGCAAGGCCTGGTG
GAACCGCTGCAGCGACTGGAGGTGCCGCTGATGGGAATCTGCCTGGGCATGCAGCTGCTG
TTCGAACGCTCCGAGGAGGCGGGTGTGGAGACACTGGGCCTGATTCCCGGCGTGGTGCGC
AAGCTGGTGCCGGCCTGCGGCATCCGCGTGCCGCACATGGGCTGGAACCGCCTGCTGCCG
CTGCGCGAATCGCTGCTGCTGCGCGGCGTGCCGGAGCGTGCCAGCGCCTACTTCGTGCAC
AGCTACGCCGCGCCCCTCAATACCCACACCGTCGCTGCCTGCGACCACGGCGGCCTGTTC
ACTGCCGTGGTGGAGCAGGGGCGTTACTACGGCGCACAGTTCCACCCCGAGCGCTCCGGC
GAGACCGGCTCGCTGATGCTGCGCAATTTTCTCGAGGGCACTGCTGCATGAGTTTCATCG
TCTACCCCGCGCTGGATATCCGCGACGGCCGCGTGGTGCGGCTGCGCCAGGGCGACTACG
CGCATGAAACCTCGTATGGCGACGATCCGTTGCCACGCGCGCAGGCCTTCGCCGCGCAGG
GTGCGCAGTGGATGCATCTGGTCGATCTGGACGCTGCGCGCGCCGGTGGCTATACGCTGG
CGCCGCTACTGTCGTCGATCCGCGCGCAGACATCGCTGCAGGTGCAGACCGGCGGTGGCG
TGCGCGGCCGCGACGATGTGGCGCGCATCCTCGATGCCGGCGCCGGTCGCGTGGTGGTCG
GCTCGCTGGCGGTGCGTCGCCCCGATGAAGTGGTCGGCTGGCTGGAGGAATTCGGCGCCG
AGCGCATCACGGTTGCGCTGGACGCGCGCCAGGACGCACAGGGGCAGTGGCAGCTGCCGG
TGCACGGCTGGACCGAGAATGCCGGGGTGACCCTGGATGAGCTGGCTCAGCGCTACGCGC
GCGCCGGCATGCGCCACCTGCTGTGCACCGACATCGCCCGCGACGGCATGCTGGCCGGGC
CCAATATCGACCTCTATCGGCACCTGTCCGGCTTGTTGCCGGGTGTGGCGGTGCAGGCGT
CCGGTGGCATCCGCGACGTAGCCGATGTGGCCGAGGCACGTGCCGCCGGCTGCGGCGGTG
CGATTCTCGGCAAGGCACTGCTGGAGCAGCGCATGGACCTGGCGGAGGCACTGGCATGTT
GAGCCGCCGCATCATTCCCTGCCTGGACGTGCGCGATGGCCGTGTGGTCAAGGGCGTGCG
CTTCCGCGACCACGTCGACATGGGCGACATCGCCGAGTTGGCGCAGCGCTATCGCGACCA
GGGGGCGGACGAGCTGGTGTTCTATGACATCGGCGCCAGCCCCGAGGCGCGTTCGGTCGA
CGTGGCGTGGATCGAGCGCATCGCACGCTTGATCGACATTCCGTTCTGCGTGGCCGGTGG
CATCGACAGTGTGGAAACCGCGCGCCGCGTGCTGTTTGCCGGTGCCGACAAGGTGTCGAT
CAACTCGCCGGCGCTGGGGCGCCCGGAGCTGATCACCGAGCTGGCGGACGAGTTCGGCGT
GCAGTGCGTTGTGGTGGGCGTCGATTCGGTGCGCGAGGCCGACGGGCAGTGGCGGGTGCG
GCGTTTCAGCGGCGACCCGGACAAGACTCAGGCGGTGCCGCTGCGCACCCTGGACTGGAT
TGTCGAGGCGCAACGGCGGGGCGCCGGTGAGATCGTGCTGAACTGCATGGACAGCGATGG
CGTACGCCGTGGCTACGATGTCGTGCAACTGCAGCAGGCACGGTCATTGTGCCAGGTGCC
GCTGATCGCCTCCGGCGGTGCGGGTGCGATGGAGCACTTCGCCGAAGCCTTTGACCAGGC
CGACGTCGACGGTGCGCTGGCCGCCAGCGTGTTCCACAGCGGCGCCATCGCCATTCCGGA
ATTGAAGCGCTACCTGCGCGGACAGCAGATCGAGGTGCGGGATGTCTATTGAAGTCAGGC
CGTCATTGGACGCATTGCAGGCGCTGGACTGGAGCAAGGGCGACGGCCTGCTGCCGGCGG
TGGTGCAGGATGCCGATACCCTGCAGGTACTGATGCTGGGCTTTGTGAGTGCCGAATCGC
TGGCGGCCACGCTGGCCATCGACCACATGACCTTCTTCAGCCGCAGCAAGCAGCGGTTGT
GGACCAAGGGCGAGCAGTCCGGCAACGTGCTGGTGGTACAGTCGATCAGCGTCGACTGCG
ATGCAGATACTTTGCTGGTGATGGCACGGCCGGCGGGGCCAACCTGCCACACCGGTGCAG
AGAGCTGCTTCGACCAGGCGCCGAAGGATTTCCTGGGCGGGCTGGGCCAGCTGGTGGCGA
TGCGTGAGGCGCAACGCCCGCCGGGCAGCTACACCACCAGCCTGTTCGAGGGCGGCATCC
GCCGTATCGCACAGAAGGTGGGCGAGGAGGGGGTGGAGACCGCCCTCGCGGCGGTGGCGC
AGGATGATGAGGCGTTGCTGGGCGAGGCCTCGGACCTGCTGTACCACCTGCTGGTGCTGC
TGCGCGCGCGCGGGCTGTCGCTGGATGATGCGCGCGCGGTGCTGGAAAAACGCCATCGTT
GACGTGCGGTAGTGCCGGCCGCTGGCCGGCAAACCCCGGATGCCCGACGTTCATGAGGCT
GCCGGCCAGCGGCCGGCACTACCGGCATGCGTCATCGCGTGCGCGATGTCATCAACGGAA
TCTACAATAGGCGGTCTTTCTTTACCCGGACCGCCCATGAAACTGCCTGCCGCCTGGCTG
TGCTGCCTGTTGCTGACCTCGCCGGCCTGGGCCGCGGACATCGTGGTCACCGGCAAGGTC
TATCTGGAGCGCGACGGCAAACCCGGCCGCGGTGCGACCGATCCGGGCCTGGCCGGCGTG
CAGGTCTCCAACGGCGAGGCCATCGTCAAGACGGCTGCAGACGGCAGCTACAGCCTGCCG
GTGCGTGATGGCCAGACCGTGTTCGTGATCAAGCCCGATGCGTATTCCTTCCCGAAAGCG
GCCGACGGCCTGCCTTCGTTCTGGCGGCACTATCGCCCGAACGGTTCGCCGGCGTTGAAG
TACGGCGGCATCGCCGCGACCAGCGACGTCACCCGCAACTGGGATTTCGCCCTGCAGTCG
GATCGCCATGACAGCCGCCGTGGTTTCCAGATGCTGGTATTCACCGACTCCCAGACCGCC
AGCCTGAAGGATATCGGCTACTACCAGCAGTCGATCGTCGCGCCATTGGTGGGACAGACC
AAGGCGCGCATGGGCACCACCCTGGGTGACATCGTCAACGACGACCTGACCCTGTATCCG
GCGATCAACAAGGTCACTACCGGACTTGGCGTACCGTGGTTCCACGTGCCGGGCAACCAC
GATCTCGACTTCGATGCGGCCAGCGACGAACACTCGCTGGACAGCTGGCGCAACATCTAC
GGCCCGGATACCTACGCGGTGGAAGAGGGCGGCGCCAGTTTCGTATTCCTGGACGACGTG
GTGTACGACCCCAAGGCCAAGCCGAAGTACATCGGCGGCCTGCGCGAAGACCAGTTCGCC
TTCCTCGCCAGCTACCTGAAGGGCCTGCACAAGGATCGCCTGCTGGTGCTGGGCATGCAC
ATCCCGCTGTTCGACGCGGCGCCGGGACGCGAGACCTTCCGCCATGCCGACCGCCAGCGC
CTGTTCGACCTGCTGAAGGACTTCCGCAACGTGCTGGTGCTCAGCGGCCACAGCCACACC
CAGCAGCACGTCTACCATGGCAAGGCCGAGGGCTGGGACGGCGACAAGCCGCTGCACGAA
TACAACGTGGGTGCCAACTGCGGTGCGTTCTGGTCAGGCGTGAAGAATGCCGCCGGCGTG
CCGGACAGCACCATGAGCGATGGCACGCCGAAGGGCTATGCGTTGCTCGACGTGGCCGGC
AATGGCAGCTACAGACTGCAGTACCGCGTGGCCGGAAAACCGGCCAGCGAGCAGATCGGC
CTGCATGCGCCGAAGGTGCTGCGCCAGGGCGCCTACCCGGCCTGGGGCATCTATGCCAAC
GTCTACATGGGTGAGGATGCCAGCGTGGTCGAGTACCGCGTCGATGGTGGCGTCTGGCAG
CCGATGAAGCAGGTCAGCCAACCCGATCCGCGCCTGATGGTGGAGAACGTGGCTGACGAT
CTTGCAATCAGCCTGCGAGGCTACGACCGCTCGCCGGAGGCCACCGCATCGCCGCACCTG
TGGCGTGGCGCGCTGCCGACCGATCTGGCCGTGGGCAGCCACAAGGTCGAGGTGCGCTCC
ACCCAGCCCGACGGCGCGGTGTTCACCGCCAGCACCAGCTACAGCCTGCAGACTGCCCAG
CCCTGACCCCGCACACCACCGCTCCAGCGAAAGGACCCCGCATGGATATCCGCTTCATGG
CCGGCACCACGCCGGTGACCCTCAGCCGCCACTGGTTCACCGGCGCGATGCAGTTGCAGA
GCGCCACCGAGAAGGTCTGGGTGCAGCACCCGCTGCATCCGGGCACCCACTTCTCGTTCT
CGCTGGTACAGTCGTGGCTGCGCCACATCGCCGGCCATGAAGTGCTGGTCGAGCGCACCC
GGCCGCTGCTGTTCGCCGGCTTCCGCCCGCAGCGGCTGCGCGTGCTGGTGGATGGTGTGC
AGGTGGCCGAACAGGAAGGCATGTAGGCCAACCTGAACCATCGGCGCGCTAGGCAAAGCC
GCCCCGATGCCTGAGAATCGGGGCGATTCAATCGATCCAAGCAGGCCAGCGTGACCATCG
CAGCAGCGTCCCCGGTTTCCTCCGACTCCGCCCGCGGCGGTCTTCCACGCCGCCTGGTCG
TTGCCGATGTCGGCGGCACCTTCGCCCGCCTTGCGCTGGCTGAAACCCAACCCGGCCAGG
CGCCGCTGCTGGGCAACCATCGCACCTACGCCTGCGCCGAGCATCCCAGCCTGGCGGCGA
TCCTGGCCGATTTCACCGCAGGCCTTGGCCAGCCGGTGCAGACCGCGGTGGTGGCCATCG
CCGGACTGCTTGATGGCGATGTGCTGATCAATTCCAACCTGCCGTGGACGGTCTTGCTGT
CGACCACCCGCGCGCAGTCCGGGCTGCACGAGTTGCAGCTGATCAACGATTTCGAGGCGG
TGGCGCTGGCCATCCCTTATCTGCAGCCGGACACGCTGGTGCCGCTGAACGGCGATGCTG
ATCCGGCGCAGGCATTCCCGGCGCTGGTGCTGGGTGCCGGTACCGGCCTGGGCGCCGCAC
TGCGCTTTGCCGACGGCGAGCGCCCGGTGCTGGCCAGCGAGATCGGCCATGCCGCGCTTG
GCGCCGGCAACGCGCTGGAACTGCAGGTGCTGGGCAAGCTGCTGCAGCGTTGGGCGCACG
TGGACAACGAACGCGTGCTGTCCGGCAGCGGCCTGATGAACCTGTATCCGTGCCTGTGCG
AACTGCGCGGCGTCACCCCGGTGTGGACCAGCACCGAGGCACTGATCGGCGCCGCACGCA
GCGGCGAGGATGCGCTGGCCGTGGAAACACTGCAGGTGTTCTGTGCGTGGCTGGGCAGCC
TGGCCGGCGACGCAGCGATCGCCGTCGGTGCACGTTCGGTGTACCTGGCCGGAGGCATTT
CCGCGCATGTGCAGGATTTCCTGGCCGATGGCCGCTTCCGTGAGCGCTTCCTCAACAAGG
GCGTGCTGACCGAGGTGCTGCGCCAGGTGCCGGTATGGCGCGTGGAGCACGGCCAGTTGG
GCGTGCTCGGCGCAGCGGTCTGGCACGCCGCACGGCAGCCCACGCACGACTGATCGGCAG
GGTCGGCATCGGGCCGGCCGTGCATTGCAGACTGGGAGGGGAAGATGGTGGATCGCAGGC
AGTTTCTGCAGGCCGGTGCACTGGCTGCAGGCATGGCGGCTTTGCCGGGCGTGCAGGCGC
GCACGCAGGGTGGGGCCAAGGTGGTTTCGACCTGGGACTTCGGCGTACCGGCCAACCAGG
CCGCGTGGAAGGTACTGGCGCAGGGCGGCAGCGCGCTGGATGCGGTGGAAGCAGGCGCAC
GCTGGGCCGAGGGCGAGCTCTGCAACCCCACCGTCGGCCATTGTGGCAACCCGGATCGCG
ACGGCGTGCTGAGCCTGGACGCGAGCATCATGGATGGCGATGGCCGTTGTGGCGCAGTGG
CCGCGCTGGTCGACATCCTGCATCCGGTGTCGGTGGCCCGCAAAGTGATGGAGAACAGCC
CGCATGTGCTGCTGGTGGGCGAGGGCGCGCAGCAGTTCGCGGTGCAGCAGGGTTTCGAAC
GCAAGCACCTGCTGACGCCGCAGGCCGAAGCGGCCTGGCGCGAGTGGCTGAAGACGGAGA
AGTATCAGCCGCAGATCAACGCCGAGCGGCGAGGTATTCCCGGCAACAGCGACAACCACG
ACACCATCGGCATGCTGGCGCTGGATGCCAAGGGCCACCTTGCCGGTGCCTGCACCACCA
GCGGCATGGCCTGGAAGCTGCACGGCCGGGTCGGCGACAGCCCGATCATCGGTGCTGGCC
TGTATGTCGACAACGAAGTGGGGGCGGCCACTGCCTCGGGCGTGGGCGAGGAGATGATCC
GCAACGCCGCGTCGTTCCTGGTGGTCGAGCTGATGCGCCAGGGGCGCTCGCCGGCGCAGG
CTTGCCGCGAAGCCATCGACCGCGTGGTGCGCAAGCGCCCGGAAGCTAGCAGAACGCTGC
AGGTGTGCTTCCTGGCCATGAACAAGCAGGGCGAGGTGGGCGCCTACGCGTTGCATCGCG
GCTTCGTCTACGCCGTGTGCGATGCGCAGCGCCAGGATGACCTGCGCGACTCGCCGTCGA
TCTACACGAGCACCCAGACGTGAAAACCCGGCTCACTCTGGAAATCGCCAGCAACTCGCT
GGCCTCGGCGCTGGCCGCCCAGGCCGGCGGCGCCGACCGCATCGAGCTGTTCGACAACCT
GGCCGAGGGAGGCACCACGCCGTCGTTCGCCACCATCGCGCTTGCGCGCGAACGCCTGTC
GATTCCGCTGTTCGTGCTGGTGCGGCCACGCCCGGGCGACTTCCACTACGACGCGCTGGA
AACCGAACTGATGCTGCGTGACATCGCGCAGTGCCGCGCGCTCGGCTGCGATGGCGTGGT
GATCGGTGCGCTGGATGTGCAGGGCGGTATCGACGTGGCGTTGTGCCGTGAACTGGTGCA
GGCTGCCGGGCCGCTGCAGGTGACCTTCCACCGCGCCTTCGATGCCGCCCGCGATCTGCC
GGCGGCACTGGAACAGGTGATCGAACTGGGTTGCCAGCGCGTGCTGACCTCGGGCGGCCA
GGTCAGTGCCGAGGCCGGTGCCGATGTGCTGGCGGGCCTGGTCACCCAGGCGGCGGGACG
TATCACGGTGATGGCCGGCGCCGGGCTGGGCCCGGCCAATGTCGCCGCCGTCGCACGACG
CAGCGGCTGCACCGAACTGCACGCCTCGGCCAAAGGCCTGCGGCGCTCGGCCATGCAGTT
CCAGAACCCGGACCTGCGCGGGCTGGACCCGGACTGGAGCCAGACCGCCACCGCGACCGT
GGCCGCGCTGCGACAGGCGCTGGACGGCTGAGAGCTGCCCGGGGTCGGATCCCTTCGCAG
AAGGGCTCTGACCCCACCCGACGCAATCGGGTCAGAGCCCCTCTGCGAGGGGATCCGACC
CCGGACGCTGGCTTGCGCCGGACAAATACGTTCCGCGCGCGATTGTCGCGATCGTGTCAT
TGACGTGTGCGCTGTTCTCTCAGCGATGTTTCGCAACCCTTTGATTGTTCTTGATACCTG
CGGCCGATAGCGGCATTGCACCGGGCATTGCTGCGTCGCCGCATGCCCAGCGTGGTTCAG
CTGTGCTTTAGTTTGGATCGATCCACAGGGGGGGCGTCGGGACGGTCTTGAACCGATCCA
GGTGCCCGGATCAGCTGTAGTGCCGCGCCACCACCCGTCCGTGCGTCCACACTTTCGAAG
AGCAACCACCCATGGCTCAGATCGTCCGCAAGCGTCGTCACCTGCTGTCCCAGGCCCTGG
TCCTGGCCCTGTTGCCCCTGGCTGCCAGCGCGCAGGAGGCCGCCAGTTCATCCACCAAGG
ATCTCGACGCGGTCACCGTCACCGGCTCGCGCATCAAGCGCGCCAGCGTCGAAGGCCCGG
CGCCGGTCAACGTGATCACCGCCGCGCAGATCCAGAAGGAAGGCTTTGTCAGCGTGTACG
ACGCGCTGAAGACCCTCACCGAAGCGACCGGCACTGTTGAAGCTGCCTCGCAGTGGGGCT
CGCACACGCCTAATGCCAGCGGCCTGAACCTGCGCGGGATGGGCCCGAACCGCTCGCTGC
TGCTGGTCAACGGCCGTCGCGTGGCCGACTACCCGCTGCCCTATGGCGGTGAAACCAACT
TCTCCAACTACGGCAACATTCCGGCCGCGGCGGTGGAGCGCATCGAAGTGCTGACCGGTG
GCGCCTCGGCCATCTATGGCTCGGATGCGATCGCCGGCGTGGTCAACGTCATCCTGAAGA
CCAACTACGACGGCGACGAGGTGCGCGTGCGTGGCGGCACCTCCACCGAGGGTGGGCGCG
ACACCTGGGACCTGTCCTGGGCCGGCGGCAAGACCGGTGACAACTGGAGCGTGACCTACG
CGTTGCAGTACACCAAGCGCGATCCGTTGTTCGGCCGTGACCGCCCGCAGATGGACGATG
CCGATGATGCGCCGTACCCGTCCTGGAACATGGAACAACGCAAGGTCGGCTTCCGTCCTA
CCGCCGGACTGGCGTTGATCGATCCGACCACGGGCCAGCGCCTGGCGCCGCCCACCGGCA
CCTGCGAGAAGTTCGGCAGTGAGTACTACACCGCCGATCGACTGGTCTACAACTACGCCG
CCAACACCATCACCAACACCGGCCGCCTGTGCGGCATGAGCGCCGACTACGCCAACTGGC
TGCTCACCGGCGGTGCCGAGAACGTGTCCGGCAACCTGTATGCCACCTTCGATTTCAGCA
ACGACCTGCAGGCCTGGACCAATCTGGCGGTCTACCGTTCCGAAGCGATCTGGGGCACCA
ATCCGCCCGGCGTGTCGCTGATCGACGATGACAACGGCTACTACTGGGACGCCAACCGCA
ACCGTCCGATTCTTGGCGTGCGCCAGTTCACCCCGAATGAGGTTGGCGGGCTGGATACGT
TGCGCAACACCAACCGCGAACTGTCCTGGGACTGGAGCGCCGGCCTGCGTGGCCGCCTCG
CCGACCGCTTCGACTGGAGCGCCACGGTGGGGCGCTCGTACTACCGCGTGGAAGAACGGC
AGAACGTGGTCGACAAGCAGAAGTCGTACAACTACTTCCTCGGCCCGAAGCTGGGCACCA
CGGCCGATGGCGAGGCGATCTACGCCTTGAACGAATCGCGCTGGTGGAATCCGCTGACGC
CGGACCAGTACTGGCAGATGGGTACGGTGGCGAAGAACCGTGCGGCGTCCTGGGTCAACC
AGGCCTCGGCGGATATCACCGGCGAACTGTTCCAGGGCTGGGCCGGCCCGATCTCGTTCG
CCGCGGTGGCTGAAGTCGCGCAGCAGGGTTATCACCTCAGCCCCGACCCACGCGCCGGCA
TCGATTTCGACCTGCAGAACGTCGATCGCGGTGGCGGCGAGCGCACCCGCTATTCGGCCG
GCGTCGAGTTCAAGATTCCGCTGCTGGACAGCGTGACCGCCACTGCGGCCGCGCGCTATG
ACCGCTATGGCAACTACAAGGCCGACGACAGCAGCGAAGCACTGAACATCGGCAGCCAGA
AGGAAACCACCTGGAATGTCGGCCTGGAATGGCGCCCGGTTGAATCGTTGCTGGTGCGTG
GCTCCTATGCCACCAGCTTCCATGCGCCGGACATGCATTACCTGCTGGGCCAGCCGAGCA
GCTCCGAAGTGCAGACCTATGACCGCCTGCGCTGCATCCAGAGTGGCGCGTACCTGGTCA
ACAACTGCGGCGTGGGCAACACCGATGTCTGGTACACCTTCGACGTGAACCGGCGTGGCA
CGCCGCTGCTGCGCTCGGAAACCGGTGATTCGTGGACGGTCGGTTTGGTCTGGGACGTGA
TGCCGAACCTGTCGGTCAGTGCCGACTACTGGGCGATCAAGCTGGAAGACATGATCGTCG
ACGTCGGCGCCGATGAGGTGCTGGCCAGCGAGGCCGGCTGCCTGACCGGCAAGAACATCG
ATGGCACGCCATGGGCCAATCCGGCCGGTGGCGAATACTGCGCCGGCATCCTGGCCCGCG
TGAACCGTGACAGCAGCGGCCGCCTGGTGTCGATCGAGCGCGGCCCGTTCAACCTGGCCA
GCCGCGAAGTACGTGGTGTCGACCTGACCGCACGCTATCGCCTGGAAACCGCGCAGTGGG
GCAGCTTCCAGCTGGGCCTGAACTACACCAACCAGATCTCGACCAAGGAACAGCGCTACG
CCAACGATCCGAATCCGGAACGCCGCGACCGCGACCTGCGCAGCAAGCTGCGCGCGAGCC
TGGCCTGGCAGCGCGGCAACTGGAATGCCAATGTCTATACCGACCGCGTGGGCTCGGTGC
CGGGCGTGCGCTACCACTGGGGCACCGACCGCCTGGACAACCCCGGCGGCTGCCTGCCGT
TCGCCGACGGCTACGTGCCCAGCGACAGCCCGTCGCTGAACTGCCTGGAGCCGGCGACAC
GTCCGGACGGCTCGCCGAACCCGAACCCCAATGCCGGGCAGCAGACGGCGCGCTACTACG
GTCGAGTGGGGCCGTTCATCACCTGGAACTTCAACGTGGGCTACCAGGTGACCGAACACG
CGAAGGTAAACGTGTACGTCAACAACGCCTTCAACGCAGCCAGCTGGAACCACAAGGACC
CGTACAAGCTGGATTACGACTTCGCCCCGACCCGCCTGCTTGGCGCGGTCGGCCGCGAGT
TCGCGTTGGAGTACGTGTTCACCTTCTGAGCAGACCCGCAGGGGGCGCCGGGCCTGATCC
GCCCGTGGCGCCTCCGTCCGCTCAGCAGTTCCACGCCATGCGTGGATGAACCCCATCATG
AACCCCCGGGGTGGCTGGATTTGACCTTCCCACGATGGCAAGGTTTAGCCTGTCCGCATC
CAGAAGGAATCCCGGGAATCCGATCATGAGCACGCCGCGCACCGCTGCCGTCCCCGCCAG
CCCCTCCACCATCAGCCTGCCCATCGAGGGCATGACCTGCGCCAGCTGTGTCGGCCGGGT
CGAGGCGGCGCTGTCCAAGGTCGAAGGCGTGGGCAGTGTTTCGGTCAATCTGGCCACCGA
GCGCGCGGATATCCGCCCGTCCGGTCCGGTCGATCGGGCCGCGTTGATCCAGGCGGTGGA
GCGGGTGGGCTACGACGTGCCCCCCGCCACCGTTGAACTGGCCGTGGAAGGCATGACCTG
CGCCTCCTGCGTGGGCCGCGTGGAGCGCGCGCTGCTGGCGGTGCCAGGCGTGAGCCAGGC
CAGCGTGAACCTGGCGACGGAGCGTGCGACCGTGCGCGGCGTGGCTGATACGGCCGCCTT
GGTTGCGGCCATCGACAAGGTCGGCTACGCCGCCCGCCCGATCGAGGCCGGTGTGCAGTC
CGATGATGAAGCCGCTGAAAAGAAGGATGCCGAGCGCGCCGAACTGAAGCACGACCTGAT
CGTGGCGACCGCGCTGGCGCTGCCGGTGTTCGTGCTGGAGATGGGCTCGCACCTGATTCC
CGGCATGCACGAATGGGTGATGGCCACCATCGGCATGCAGGCCAGCTGGTACCTGCAGTT
CGTACTGACCCTCCTGGTGCTGGCCATTCCCGGCCGCCGTTTCTACCAGAAGGGGTTCCC
GGCACTGCTGCGGCTGGCGCCGGACATGAATTCACTGGTAGCGGTGGGCACCGCCGCGGC
GTTTGGCTACTCGGTGGTGGCGACCTTTGCACCGCGGCTGCTGCCGCCGGGCACGGTGAA
CGTCTACTACGAAGCGGCAGCAGTCATCGTCGCGCTGATCCTGCTCGGCCGCTTCCTCGA
GGCCCGCGCCAAGGGCCGTACCTCCGAAGCGATCAAGCGTCTGGTCAACCTGCAGGCCAA
GGTCGCCCATGTGTTCCGTGACGGCCGCACCGTCGACATCCCGGTCAATGAAGTGCAGAG
CGGCGACATGGTGGAAGTGCGGCCGGGCGAGCGCGTGCCGGTCGATGGCGAGGTGGTTGA
AGGCCGCAGCTACATCGACGAATCGATGATCAGCGGCGAGCCGATCCCGGTCGAGAAGCA
GCCGGGCAGCAGCGTGGTGGGCGGTACGGTCAACCAGAAGGGCGCACTGACGTTACGTGC
CACGGCGGTGGGCGCGCAGACCATGCTGGCGCAGATCATCCGCATGGTCGAACAGGCGCA
GGGCTCGAAGCTGCCGATCCAGGCGGTGGTCGACAAGGTCACGCTGTGGTTCGTGCCGGC
GGTGATGCTGGCCGCGCTGGCTACCTTCCTGGTCTGGTTGATCTTCGGCCCGTCACCGGC
GCTGAGCTTCGCGCTGGTCAATGCGGTGGCGGTGCTGATCATTGCCTGCCCGTGCGCGAT
GGGGTTGGCGACGCCGACCTCGATCATGGTCGGGACCGGCCGTGGCGCTGAAATGGGCGT
GCTGTTCCGCAAGGGCGAGGCGCTGCAGCTGCTGAAGGACGCGCAGGTGGTGGCGGTGGA
CAAGACCGGTACGCTGACCGAGGGCCGCCCGCGCTTGACCGATCTGGAGATCGCCAGCGG
TTTTGACCACGGCACGGTGCTGGCGGCGGTGGCGGCGGTGGAGTCGCGCTCGGAGCATCC
GATTGCCCGCGCCATCGTCGATGCAGCCACCGAGCAGGGCATCGCGCTGCCGTCGATGGT
CGATTTCGAATCGGTCACCGGCATGGGCGTGCGTGCCAACGTTGATGGTGCGCGGGTGGA
GGTCGGTGCCGATCGCTTCATGCGCGACCTGGGCGTGGACATCACTTTGTTCGCGACGCT
GGCGGCAGAGCTGGGCACCCAGGGCAAGTCGCCGCTGTATGCCGCCATCGACGGCCGCCT
GGCCGCAATCATCGCGGTATCCGATCCGATCAAGCCGAGCACGCCGGCCGCAATCGCGGC
ACTGCATGAGCTTGGCCTGAAGGTGGCGATGGTCACCGGTGACAACGCTGGTACCGCGCA
GGCGATCGCGCGCCAGCTCGGCATCGACGAAGTGGTGGCCGAGGTGCTGCCGGAAGGCAA
GGTCGAGGCGGTGCGCCGCTTGAAGGCCACGCATGGCCATGTCGCCTTCGTCGGCGACGG
CATCAACGATGCGCCGGCACTGGCTGAAGCCGATGTCGGCCTGGCCATCGGGACCGGCAC
GGATATCGCAGTGGAATCGGCCGATGTGGTGCTGATGTCGGGCAACCTGCAGGGGGTGCC
GAATGCCATCGCGCTGTCGAAGGCGACGCTGGGCAACATCCGGCAGAACCTGTTCTGGGC
CTTCGCCTACAACACCGCGTTGATTCCGGTGGCCGCCGGCGTGCTATACCCGGTCTGGGG
CGTGCTGCTGTCACCGGTGTTCGCGGCCGGTGCAATGGCACTGTCCAGCGTGTTCGTACT
GGGCAACGCGCTGCGCCTGCGCCGTTTCCAGCCACCGATGGCGGATGCCGCCGCAGCGAC
CCATTGAAGGAGATCCGTATGAACATCGGTGAAGCTGCCAAGGCCTCCAGCGTGTCGGCG
AAGATGATCCGCTACTACGAACAGATCGGTCTGATTCCCGCCGCTGATAGAACCGAGTCG
GGCTACCGGGCGTATTCGCAGGCGGACATCCACCGTCTGCGCTTCATTCGCCGCGCGCGC
GATCTCGGCTTCCAGGTGGCCGAGATCACTGATCTTCTGGGCCTCTGGAATGACACCTCG
CGGCACAGCGCCGACGTGAAGCACCTGGCCGAACAGCACATTGCCGATCTGGAACAGCGC
ATCGAGCACATGCGGCAGATGGCCGACACGCTGAAATCGCTGATCAGTTGTTGTGCCGGC
GACGAGCGCCCGGAGTGCCCGATCCTACAGCGGCTGGGTGAGGACGATCAGACGCCGGTG
CCGGTCGATACCGCGAAGACCGGTGCGGTGCGGCGGCGTACGCACAAGCATTGACTCGAT
ATCGCATGCATGAAAAAGCCCGCCGGGTGCAGCGGCACCGGGCGGGCTTTCCTGTGTGAG
ACGGGGGCAGGGGATCAGGCAGTACGCGGCGGGAAGCCTGCGTCGTTCACTGCGGCGAAG
ACGTCTTCCTGCGATGCGGTGGTCTGCACCTTGACCAGGCCGGTCGGCGGGTCGGCGACC
ACGCTGGCGTTGGGATCGATCTGCTGGATCGCACGGGTCACGCTGCGCGCGCAGCCGCCG
CAGGTCATGCCATCGACATGGAATTCCATCTGTAGCTCCTTCGGTGCTCTTGGGGTGGAG
TCAGTGTGCACCTTCCAACGATGGCAGGGTCAAGCGCCGGGCTGAACGAAAGGCAAGCGC
CGACAAGAAAAAACGGCAGCCACCTGTACCAGCGCGGCTGCCGTGGAGGAACGTCCCCGC
CAGGGCGGGGCGTGGGTTGCACCGGGGCACGCCCGGGCAACCCGGTGTTGCCTTAGAACT
TCCAGGTCAGGCCGACGTAGTACTGGCGGCCCGAGTAGGTGTTGGACAGCAGGCGCGCCT
TGGTGTCGTTGCCCAGGTGCACACGCTGCTCGGACTTGGTGACGTTGAGCACCGAAGCGG
TCAGTGCCAGGTCTTCACGGATGTTGTATGCGGCGTTCAGATCCAGCTGGTCGTACGGCT
CGGAGTAAGAGCTGAAGCCGTTGTTGAGGCCACCGACCACCACGCCGCGACGGTTGTAAG
AGGCGCGTGCGAGGAACTTCTCGTTCTCGTAGAACATGGTGAAGTTGGCCTGGTTCTTGG
CACTGCCCACCAGTGGCGAGGAACCGATCTGTTCGCCGTTGATCTCCACCGAGGCCATGT
TGGTGTCGTTGTAGGTGTAGTTGGCCTGGAAGCCGAGGCCGAAGTCCAGGGTGTACTGGC
CGTAGATTTCCACGCCCTGCGACACGCCGTCACGGCCGTTGGCCTGGGTCTCATACTTCT
GCACGGTCACGTTCTGGCCGCCGACGTTCATCTGCTGGTCGCGCACCACCGGCACGGTGA
AGTTCTTGACGTCCTTGCGGAACACGCCCACACCCGCCACGGCACCCGGCTTGAAGTACC
ACTCCAGGCTCAGGTCGTACTGGGTGGCCTTGAACGGTTCCAGTTCCTTGTTGCTGCCCG
AGCCATACCAGCCGGGGTTGGTGGCACCACCGGCAACGCGACGGTCGTTGCTGTACTCAT
CGGAGTAGTAGCTGAGGCCGCCGGGGTAGGCGATGTTGGTGTAGCTGGGGCGGGCAATGA
CCTTCGATGCAGCACCGCGCAGCACCAGCGAATCGGTGATGTCCCAGGCGATGTTGAAGC
TCGGCAGGATGTCGGTGTAGGTCTTTTCCAGCGAGGACAGTTCGTAGGTCTTGGCGCGGG
CCAGTGCATCCGGCAGGCGCACGAAGCCGCTTTCGCAGCCATAGCCGCTGTTGGAGCCGA
GCAGGGCCGCTGCTGACGGATCGGTGCAGGCCAAGGGCGAGCCGGCAGCGTTGTCGGCGA
AATAGTCATTGAAGCGTTCGACCGAATCGCTGGAGGCGGCGTGCTGCTTGGTCCGTGCCA
CGCGCACGCCGATGTTGCCGCGCAGGCGCTCGGTGCGGAAGTTGGCCTGGAAGTAGCCCG
AGTACACCTTTTCCTGCACGTCGTAGACGAAGTCGTCCTCGGTACGGTTCTGCACGCCGC
CGTAGCGGTTGTTCAGGTAGTCGATGTAGGCCGGGTAGTTGATGCCCGGGAACACGTTGG
CGTTGAACCCACCGGCGATGTTGTCCATCGGCTTTGACAGGAAGAAGCCGGGCTGGGCGA
TGCCGGCGGTCGAATCACAACCCGCCTGGTAACGCTTGCTGTAATCGCTCGGGTCGGCTC
CCTGGCAGACCCAGTAGGTGTTGCCGGTATTGCGGTGGACCTTGCCATCGCTGTACTTGG
CGCCGAACTGGATCGAATCCAGCCAGCCGGCCTCGAACAGCTTGGTGAAGTCAGCCTGGA
AGTGGTTCTGCTTGACCTCGGTGCGCTTCCACGACGAATCGGTCGAGCCGGTGTCCACTT
CGGCGATGCCGTTCATCAGCTGCTGCTGCAGGTCGGGCGAGAAGTTCACCGACGGCGTGC
CGGTCAGGTCCCACGCGCTGTAGGTGTTGCCGGCCTGCCACTGGCCGTTGACCTGGCGGC
GCGGCTTGGCCGACATGCGGAAGTTCATCGACGGGCCACCTTCGGACCACGTCCGGCCAC
CGGCGAAGCTGGCCTTCCACAACGGGCTGATGTCCCAGTCGATGGTCAGGTCCGCGGTCT
GCGACAGCGCCTTTTCCTTGCTGTAGGTGCCGGTCAGCTGCGGGGTAGGGATGGTGCAGT
CATCCGGGCCCCAGCCGCCTGGGCGCAGGCCGGCGGCGGCGGCCTGGTCTTCGCTGCAGA
TGTAGTTGCGACCCGGCTGCATCTGGTACTGCGCACCGGTCACGATGGTGCCACTGGGGT
CCATGGTGAAGCCGTTGAGCATGCGGCCACCTTCCCAGTTGCCGTCGCCGGCCACGCGCG
CCAGGTTCCATTCCGGAACCTTCAGCATGTTCTGGGTGTAGTTGCCCTGCAGTTCGAAGC
GGAAGTAGTTCGCCGTCATCGTGACGTTGTCGAGGGGCTTGAACTGGAACGTCAGCTGGC
CGCCGGTGCGCTCGCGGCGCTCGTCACGCACTGCGAAGTTGACCGACGTCGGCATGAAGA
AGCCGGAGTAGTGGCCACCATTCTGGTTGTAGATGCCCGAGCGGCCCCAGAACTGGGAGG
CGTCAGGCAAGGCGTTGCCGTACACGTCGACGGCCGGATTACGCGTGCGGCCCGCCGCGT
TCCAGACGTAGTCATGGATGACGCCGCCGTTGGCATCGACACGGTCGCTGTACCACTGCC
AGTCTTCGGTACTGACTTCCATGCTGCGGTTGGTGCGAACCTGCTTGGTCGCGCCGATCA
GCAGGCCAAAGCGCTCGTCCTTGCTGTGCCAGGAGTACATCGCCGATGCCTGCGGGTCGA
CACCACTGCTGGTGTCCGACGAGGTGCCTTCGATCGAGGCGAAGCCAGAGTTGGCTTCCA
TGTCCAGTGGACGGCGGGTGCGCAGGATCACGGTGCCGCCGATGCCGCCTTCGTCGATGC
GTGCTTCCGGCGTCTTGTACAGCTCGGCTGCCGACAGCATGTTCGATGGCAGCAGGGTGT
AGTTGAACGAACGCGAGGCCTCGTCATTGGTTTCCGAGGTGGCGACGTAATTGCCGTTCA
ACTGGGTCAGGGTCAGGTCCGAGGCCAGGCCGCGCACGCTGACGTTCTTACCCTCGCCAC
CGCTGCGGGTGATGATCACGCCGGGCACGCGCTGCAATGCGTCGGCCACGTTCTTGTCGG
GGAACTTGCCGACATCCTCGGCGGTGATCACTTCGACCACGGCATTGGCGTCGCGCTTCT
GCTCAAGGCTCTTTTCGATGGCGTAGCGGTAGCCGGTGACCTGGACGCTCCAGGTTGGTG
GCTTCCTGCGAGCCGGTGGTGGTTGCCTGCTGCGCGGCGGCGCCGGCCGGAACGACGGCG
GCGGCCAGGGCCAGCGCGATGGCCAGCGACAGTGCGTCCTGGCCATGCGTACGTGTTGAA
TGCTTCATTCCCATCTCTCCCTCTCTCCTGGATTGATCCGGTGACGTGGCACGGACAACT
TGAATCGATCTAATTTGAAGTGACATTGTCGCTATCGCCATGCAGTGGCAGTTGCACCGT
GCGCGTGGCCTGGTACGTCCTGTTGCCGCTTCCCCAACTCCCGGCCATCGCAATGTCGTC
TTGGATCGATCTAAGCGATGGGCGGGCGTTTTTTAGCATGGGTCGCCCGTGGGCGCATGC
TGCTGCGCAATATGGTACTGGCGTGGCGAAGGGATGACGGTTTGCTGAAAACAGTGAAAT
CGTTTTCGTGCGCAGGGGAGGGTGGGTCGGCAGGGCTGCGCCCTGCACCTGCTTGAAGCC
AGGGCAACGGCCAAAGCCAAAGCCAAAGCCAAAGCCAAAGCCAAAGCGGCTCTGGTTTTC
TGCTGGTTTGGCGGGGCGGTGTGGGCTGGCAGGACACGCCGTAAACCCCCCTTCCGGGGT
CCGGCCCAGCCGCTGGCGGCTGTGCGTTCGGGCGCTTGCGAAGCAGTGCTTCGCAAGCAA
AGCGCCCTCACCCCTGGGGGCTCGATGGCGCCATCCATGGCGCCAACGGTCCTGCCATCC
CACGGATAGTCGGCTTTTGCTGTTGCTTCGGCTTCGGCAGGTGCAGGGCGCAGCCCTGCC
GAACACCCCCTCTCATGCTGCGCCGCAGAATGCATTCGGCTGAATCCGCATGCTCTACTT
GAATCGATCTAAATCCACGGTCTGGTGGGTCGGACGTCATTCCAGGGGGAGCTCTCTGCA
GGGCAGGGCTCAGCGGAACGGTGCCGAACGATCCCGGCCGTCTGCCTCCGCGTCATCGAC
TACAGGAACCCGACATGCGTCCAGTGCCGTCCGCTCCCGCCGTCCCATTGTCCTCCCGCC
CGCTGGCGCGCCTGGCCTGTCTGCTGGCGCTTTCGGCCATGCCGATGCTGCTGCAGGCCG
CACCGGCGGCGCTGGAGCGCGAGGTCAACACCTTCATCGGCAGCAAGGACGACGGCAATA
CCTTCCCCGGCGCATCGGCACCGTTCGGCCTGATCCAGGTCAGCCCGATCGGCAGCCACT
ATTCGGGCTGGCGCTACGACGACGAGAAGATCCGCGGTTTCGGCCACTCCTTCATCTCCG
GCGCCGGTTGCTGGGAGCAGGGCGGGCAGGTGTCGATCCTGCCGGTCACCGGCAGCATCG
GTCCGGGCGGCGATTTCGATACTGCTGATGCCAAGAACTTCAACCACAAGACCTATGCCG
CTTTGTACACGCATGACGGCGAGATCGGCCAGGCCGGCTATTACAAGGTGCGCCTGACCA
GCTACGGCGGCATCGATGCCGAGGCCACCGCGCGTACACGTGCCGCGGCCGAGCGCTACA
CCTTCAGCCAGCGCCAGGGCGAGGGCCACGTGCTGGTCAACGTCGGCCAGGCCAACGAAC
GCCACTCGGTGATCGGCAGCGTAGTCGATGTGGTCGGCGACCGCGTGGTCGAGGGCAAGC
TGGTGACCAAAAGTTTCTGCGGCGGCCATCAGTACACCACCTGGTTCCGCATCGAGTTCG
ACCGCCCGTTCAAGGCGCATGGCACCTGGGGCGAGGGCGGCGGCCTGCCGGGTGCGCGCC
ACAGCATGGAAGGCGAACAGAAGCCGAACGGTGCCTGGCTCAGCTTCGACCTCGCCAAGG
GCCAGTCGGTAACGGCGATCAGCGCGATATCGCATGTGGATGCCGAAGGCGCGCGCATCA
ACCTGCGCGCGGAGGGCATGCAGGGCGGGGCGCTGCTCGGTTTCGACCGGATGCGCGCGC
TGTCCCAGCAGTCGTGGCGCGAGCAGCTGGGCCGGGTGCGCGTGCAGGGCGGCACCGCCG
ACGACCGCGCTGTGTTCTACAGCGCGGTCTACCACGTGCTGCTGCAGCCGATGACCGGCA
ACGACGCCGACGGCCGCTACCGCGGCTATGACGATGGCATCCACCGTGCCGATGGCTGGA
CCTACTACGAGTACTTCTCGCTGTGGGATACCTACCGCGCGCAGAACCAGTGGCTGGCAC
TGACCCGCCCGGACGTGGCGCGCGACATCGGCCGTACCCTGCTGGCGATCGACGAGCAGG
GCGGCTGGCTGCCGCGCTGGGGCTATGCCAACTTCGAGACCAACATCATGACCGGCGATC
CGGTCACCCCGTTCATGGTCGACCTGTGGCGCTTCGGTGCGCTCAAGGGCCGAGAATCGC
AGGCCTGGGATGCGCTGCGCCGCAATGCCTTCGGCACGCCGCCGCTGAACTCGCGCATGG
CCGGCCGTTCCGGCAACCCGACCTACCTGGAAAAGGGCTACGTGGTCTACGACCGCGCGT
TCCCGTCCAAGGGCATGGACGTCGATCCGCACCACGGCGGTTCGGCTACCTTGGAATACG
CACTGGCCGACTGTGCGCTTTCGCAGATGGCCGATGGCCTCGGCCATGCGCAGGACGCGG
CGACGCTGCGTGAGCGCGGCCGCAACTGGCGCAAGGTGTGGGACCCGCAGGTGCGCGACG
CCGAGACCGGCTTCACCGGTTTCCCGCGCCCGCGCACCGAGGATGGCCAGTGGTACACCC
CGGCCGATGGCCACTACAGCCCGCGTTCGCACCACGGTTTCCATGAGGGCACGGCGTGGC
AGTACCAGTGGCTGGCGCAGCAGGACGTGCCGGGGCTGGTCGAAGCGATGCAGGGCCGCG
AACAGGCCGGCCGCCGCCTCGACGCGTTCTTCGCGATGGACGCGCTGCAGGCCGATCCGC
TCAACGCCGCCCGCAAGGAGTGGGTGGTCGGGCCGTACAGCTACTACAACCAGTTCCGCT
ACAACCCGAACAACGAGCCGGACCTGCATTCGCCGTGGCTGTACACGCTGATCGGCCAGC
CGTGGAAGACCGCCGCCGTGGTGCGCGCCGCGCAGCAGTTGTTCACCAACGCGCCCAATG
GCGTGACTGGCAACGACGACCTCGGCACGATGTCGGCCTGGTATCTCTTCAGCGCCATCG
GCGTGTATCCGGCGGTGCCGGGCAGCGGCCAGTTCCTGCTGCACACCCCGCGCTTCAGCA
AGGTGGAACTGGACATGGGCAATGGCCGGACGCTGCGCATCGACGCGCCGGGTGCCGATG
GCCGCCGCCTGCAGTACGTTCAGGGCGTGCAGGTCGATGGCCAGGCGCATGCGCCGGTCT
GGCTGGACTGGAACCAGCTGCAGCAGGGCCCGCGCCTGCAGTTCGCGCTTGACGCGAAGG
CGCCGGAGCAGGGCTGGGGTACGGCGGTGAAGGACCTGCCGGTGTCCTGGTGCGCGGCAC
CGGGCAGCCAGCTGCGCTGAGCCGGACTGTGCCGTTCGCGGTGACCCAGCGAACGGCACG
GCACGACACGGCCCTGATCCATTAGGCTTGAGCCTCCAGCGGAGTCCGGGAAGACGATGA
ACGACAACGGCAGCAGTCCCAGCAAGCGCGCCGGCAAGGCAGTGACGGTGACCGACATCG
CGCGTGCCATCGGCGTGTCACGGGCGACCGTGTCGCTGGTGTTGCGCGGCAGCCCGCTGG
TCAACGTCGATACCCGTGCCAAGGTCGAGGCCGAGCTGCGCCGGCAGCGCTATGTCTACA
ACCGCGCTGCCGCCAACCTGCGTCGACGTACCTCGTCGAGCATCGCGCTGGTGATCAACG
ATCTTTCCAACCCGTTCTTCGCCGAATTCGCGTCCGGCGTGGACGAGGCGCTGGGCGGAC
GCGGTTACGTGACCCTGCTCGGCAGCACTGGCGAATCGCCGGAGCGCCAGCAGGCCGTGC
TGTCCACGTTGATGGAGCACACCCCGGCCGGCCTGATCCTGTCGCCGGCCGAGGGCAGCG
ATACCGTGCAGTTGCGACAGGCACTGGGTGCCAATGCCAACGTGCTGCTGTTCAACCGCG
AACTGGAAGGGGCCGACTGGGACTTCCTGACCCTGGACAACCAGCACGGCGCCTATCTGG
CCACGCGTCACCTGATCGAGCGCGGCCATCGCCAGATCGCCTTCTTCGGCGGCCACGCTG
CATCGAGCTCGTGCCACCAGCGCCGTGCCGGTTTCCAGCAGGCGCTGGCCGAGGCCGGTC
TGTCGCTGCCGCCGGGCTGGATGATCGAGTCGGCGCCGAACCGTCTGGAAGCCGCTGCGC
GCACCGATGAGCTGTTTGCCGATGGCCATCGGCCGAGTGCGGCGGTCTGCTACAACGACA
CCGTCGCGCTGGGCCTGATGCTGGGCTTGAATTCACGGGGCATCCGTCCGGGAGGTGACT
TTGCCGTTACCGGCTTCGACGATATTTCCGAGGCTGCGGTAGCGGTGCCGCCGTTGACCA
CGCTCACCGCCGATCCGCGCGAGCGGGGCCGGCAAGCTGCGGCGCTGCTGCTGCAACGAC
TGGACGAACCGGACGCGCCGCCACGGCGCACGGTCGCGCCGGTGCAGTTGCGCATCCGCG
AAAGCAGTGCCGCACGACCGAACTGATTTATTCCATACACCCCTTCCACGCAACAACGAC
CTTCCGCGCATCGAGGCGCGTACCGCATGCCGATCTCCGCAACGCCCCGTCCAACGGGAT
CTTCGGGCAACGCACCTGCCGTCACCAACGGCAAGGCGCTGGCCGTGGTCACCACGATCT
TCTTCATGTGGGGCTTCCTGACCTGCCTCAATGACATCCTGATCCCGCACTTGAAGGCGG
TGTTCGAGCTGAACTACGCCAAGGCGATGCTGGTGCAGTTCACCTTCTTCGGCACCTATT
TCCTGATGTCGCTGCCGGCGGGTCGCCTGGTGGCGGCGCTGGGCTACAAGAAGGGCATCG
TGGCCGGCCTGGTGATTGCCGGTATCGGTGCGCTGGGCTTCTGGCCGGCGGCCGAGCTGC
GCGTGTATGGCGCCTTCCTGGGCGCACTGTTCGTTCTGGCCACCGGCATCACCGTGCTGC
AGGTTGCTGCCAATCCCTACGTCGCGCTGCTGGGCCCGGAGCAGACCAGCTCCAGCCGCC
TGACCCTGGCGCAGGCGCTGAACTCGCTGGGCACGGCCATCGCCCCGATCTTCGGCGGCA
TGCTGATCCTGTCCAACACGGTGAAGAGTGCCGATGACATCGCGGCACTGCCGGCCGCCG
AACAGCTGGCCTACCGTGCCGCCGAGGCGCAGGCCGTGCAGGGCCCGTACGTGGGGCTGG
CCGTTGCGCTGGTGCTGCTGGCGCTGTTCGTATACCTGTTCCGCCTGCCGGCACTGAGCG
ACGCCACCGAGCAGGCCGACCAGGGCCACCACCACAGCTACCTGGATGCGCTGCGCAAGC
GCCACCTGCTGCTGGGTGTGCTGGGCATCTTCTTCTACGTCGGTGCCGAAGTTTCGATCG
GCAGCTTCCTGGTCAACTACCTGTCGATGCCCAACATCGGCGGCTTCAGCGAGCAGGAAG
CCACGCATTACGTGTCGGCCTACTGGACGATGGCGATGATCGGCCGCTTCGCCGGCTCGG
CGCTGCTGGCGCGCTTCTCGCCCAGCCGCCTGCTGGCGATCTTCGCGCTGGTCAACGTGG
GGCTGCTGGTCACGACCATGCTGACCTCCGGCAACATCGCGCTGTACTCGGTGGTGGCGA
TCGGCCTGTTCAATTCGATCATGTTCCCGACCATCTTCGCGCTGAGCATCGAGCGCCTGG
GCCCGCTGACCAACAAGGGTTCCAGCCTGCTGATCATGGCCATCGTCGGCGGTGCGGTGG
TGCCGTACCTGCAGGGCGTGCTGGCCGACCACATCGGTGTGCAGGCCAGCTTCATCCTGC
CGCTGCTGTGCTACGGCTACATCATTTTCTACGGACTGGTCGGCGCACGTACGCCGGCTT
CCGCAACGCAGGGAGGCTGAGTCCGGAATGGGTTCCATCGTTTGCTTCGGCGAAATTTTG
ATCGATCTACTAGCGCAGCCGCCGGCCTCGGCCGATACGCCGCGGGCGTTCCTGCAGTAC
GCCGGCGGGGCGCCGGCCAACGTTGCCGTGGCCGCTGCGCGGCTGGGCGCGAAGACCCAG
TTCGTCGGCATGCTCGGCCGTGACATGTTCGGTGACTTCCTGGCCGACAGCCTGGTCGAG
CACGGCGTGGGCACGGATTACATCGTGCGTACCGATGCGGCGAAGACCGCGCTGGCCTTC
GTCGCCCTCGACGCCAGTGGCGAGCGCAGCTTCAGCTTCTACCGCCCGCCGGCCGCCGAC
CTGCTGTTCCGTGACAGCGATTTCCAGGCCGCCTGCCTCGACAGCGCGCAGTGCTTCCAC
GTCTGCTCCAACAGCCTGACCGAGCCGGGCATCGCCGAGGCGACCTTTGCCGGCATGGAC
CGTGCACGTGCGGCCGGCGCGGTGGTCAGCCTCGATCTGAACCTGCGTCCCGCGCTGTGG
CCGGCGAACGAGGATCCGACGCCGCGCCTGTGGCAGGCGCTGGAACGCGCCGATCTGGTC
AAGCTGTCGCGCGAGGAACTGGACTACCTGGCCGCGCCGCTGGGCAGTGACGGCGAGGCG
ACGGTGCTGCGGCGCCTGCTGGCCGCGCAGGCGCGCTGGGTCATCGTCACCGACGGTGCG
GCCACGCTGCACTGGTACACCCGCGACAACCACGGCACGGTCACCAGTTTCCGCGTGGCC
ACGGTCGACACCACGGCTGCTGGCGATGCCTTCGTCGGCGGCGTGCTGGTCGGCCTGCTG
GAGCGCGGTGGGGCGGGCGCTGGTTTCGCTGCGTTCTGCCAGGACCCGGAGGCGATCACC
GCCACGCTGCGTTTCGGCGCCGCCGTGGGGGCGCTGGCTGTTACCCGCAAGGGCGCGTTC
GCCGCAATGCCCTTGCTCGATGAAGTGCAGCAGCTGCTGCAGGCACAGGACATTACCGCA
TGAGCACCTCGCCCGATTTCCGTTCGCCCGCGTTCCTGCGCGCGCACATCGCCGATACCA
TGGCGTTCTACCATCCGCGCTGCATCGATCCGGACGGCGGCTTCTTTCACTACTTCCGGG
ATGACGGCAGCGTCTACGATGCCAGCCACCGCCACCTGGTGAGCAGCACGCGCTTCGTCT
TCAACTACGCGATGGCCTACCGCGAATTCGGCAATGCCGAGTACCGCGAGGCGGTCGAGC
ACGGCGTGCGCTACCTGCGCGAGGTGCACCGCAACCCGGCCACCGGTGGCTACGCCTGGA
CCCTGCGTGATGGCAAGGTCGAGGACGACATGAACCACTGCTACGGCGTGGCGTTCGTGC
TGCTGGCCTACAGTTGCGCGCTGAAGGCCGGTGTCGAGCAGGCCCGCGAGTGGATGGACG
AAACCTGGCAGCTGCTGGAAGCGCGCTTCTGGGAGCCACAGCACGGCCTGTACAAGGACG
AGGCCGATGGCCAGTGGAACTTCACCGGCTATCGCGGCCAGAACGCCAACATGCACATGT
GCGAGGCGATGCTGGCGGCGTTCGAGGCCAGTGGTGAGCAGCGCTATGTCGAGCGTGCGC
TGCAGCTGGCCGACAACATGACCCGCCGCCAGGCGGCCAAGGCCGGCGGGCTGGTCTGGG
AGCACTACGATGAGAACTGGGAGATCGACTGGGACTACAACCTGGACGACCCCAAGCACC
TGTTCCGCCCGTGGGGCTTCCAGCCCGGCCACCAGACCGAATGGGCCAAGCTGTTGCTGA
TCCTCGATCGCCACGTGCAGGCCGACTGGCTGGTGCCGACCGCGCAGCACCTGTTCGATG
TGGCCGTGGCGCGCAGCTGGGACGAAGCGCGCGGTGGCTTGTACTACGGTTTCGCACCGG
AAACGCGCCGACAGCCGGGCATGGACGGTGCGCCGATCGGTGGCGACAGCTTCGTCTGCG
ACGACGACAAGTATTTCTGGGTGCAGGCCGAAACGCTGGCCACCGCCGCACTGATGGCCA
AGCGCACCGGTGATGACCGCTACTGGCAGTGGTATGAACGCATCTGGGCCTACTCGTGGG
AGTACTTCGTCGACCACCAGTACGGTGCCTGGTTCCGCATCCTTGATGCCGACAACCGCA
AGTACAGCGACGAGAAGAGCCCGGCCGGCAAGGTGGATTACCACACCATGGGCGCGTGCT
ACGAAGTGTTGAACGTGCTGCGCTGAAGATCGTTCGAAGGCAGTAGTGCCAGGCCATGCC
TGGCAATCCGGAATCGGTAGCGCCGGGCGACGCCCGGCGGAAAAACAGGAGCTCCGCGTG
CATCGTCTTTCCCTCGTTGTCCGTCTGCTCCTGCTGCTGATCGCAGTCTGCGCCTTCCCG
GCAACTGCAGCCCCGCTGCAGGCGCGATGGGAATTCCGCATGCTGCCCGGCGATGCGCAG
GGCGCCGCCCACCCGGGCCTGCAGCAGTGGCGTGCGGCGAAGGTGCCGGGCAGCGTGCAC
ACCGACCTGCTCGCCCACGCGCTGATCCGCGATCCGTACGTCGGTGCGCCTGAGGCAGAG
CTGCAATGGATCGGGCTGGCTGCCTGGGAATACCGCGCCCGCTTCGACGTGGATGCGGCG
ACACTGGCCAAGCCCAATGCCGAGCTGCGCTTCGACGGGCTGGATACCTATGCCGAAGTC
AGCCTCAACGGCAGGCCGCTGCTGAGCGCGGACAACGCGCACCGCACCTGGCGTGCGCGC
GTGGACGGGCGCCTGCGCGCGAATGGCAATGAACTGCAGATCGTGTTCCGTTCACCAATC
CGCACACTGCTTCCCGGTGTACAGGCGATGCCGCACAAGATCGCCGGCAACTATCCTTCG
CCCTATGGCGATGAGCCCAAGGACGCGATGGTCGGCAACTTCGCGCGCAAGCCGGCCTAT
CACTTCGGCTGGGACTGGGGCCCGCGCTATGTCACCGCCGGCGTGTGGCGCTGGGTCGAC
CTGCAGGCCTGGGATGCGCACCGCCTGACCGATCTTGCCGTGCGTACCGATGCATTGAGC
GCGGAGCAGGCGAAGCTGGCCGTGCTGCTGGAGATGGAGCAGGGCGCGGCGGCCGGTTCT
GCGGTGGTGAATGTCGATGTGCGCGATCCGCAGGGTCGCATCGTGGCCCAGGTGCAGCGC
ACGGTGCTGCTGAAGCCCGGCCAGAACGCCGTCGAAGTACCGGTCGAACTGGTCAAGCCG
CAGCGCTGGTGGCCGGTCGGCCACGGTGCACAGGACCGCTACACCGTGCAGGCCCGCCTG
GACGGTGGCGCCGATGCAGCGCTGGTGCGCGAGCAGCGCATCGGCCTGCGCACGGTTGAA
CTGCGCCGCGAGCAAGACGGCAAGGGCGGGCAGGGCTTCGCTTTGGTCATCAACGGCGTG
GAGATCTTCGCAAAGGGCGCCAACGTCATTCCGTTCGATGCCTTCCCCGCACGGGTCGAC
GCCGCGCGCCTGCGCCAGGTGCTGACCGCCGCACGCGACGCCAACATGAACATGCTGCGC
AACTGGGGGGGCGGCTACTACGAGGACGATGCCTTCTTCGACATCGCCGACGAACTGGGC
CTGCTGGTCTGGCAGGACTTCATGTTCGGTGGTGGCATGCAGCCGGGCTACGATCCGGCC
TTCCGTGCCAGCGTGGTGGCCGAGGCACGCGACAATGTGCGCCGGCTGCGCCATCACCCC
AGCATCGTGCTGTGGTGTGGCAACAACGAGGAAGAAACCGCCTGGAAGGACTGGGGCCAC
GGCCGCGACCTGAAGGCGGCCGACCCGGCGTTTGCCGAGAAGGTCTGGCAGGGCTATGTC
GACCTGTTCGGCAATGACCTGCGCCAGGTAGTGGGTGAGGAGGGGCTGGGCGTGCCGTAC
TGGTCCAGCTCGCCCAGTAACGACCTGGACGAAAAGGCGAACGACTCGACCCGTGGCGAC
AAGCACTACTGGCAGGTCTGGGGCAATCCGGCGCTGCCGGTGCAGGCTTACCTGCGCGAG
ACGCCGCGCTTCATGTCCGAGTACGGCCTGCAGGCATGGCCGTCGGTGGCCACCGTGGAC
CAGATTGCCACCCGCGCCGAGCAGCGCATCGACAGCCCGGTGATCCGCGCGCACCAGAAA
TTCATGGCCGGCGAGGGCAACAGCCGCCTGCTGCACTACATCGAACTGGGCTATGGCACG
CCGAAGGACTTCGAGGACTTCGTCTACCTCGGCCAGGTGATGCAGGCCGATGGCATCGCG
CTGGCCGCGCTGCACCATCGCGCCTCGCGGCCGTACACGATGGGCTCGCTGTACTGGCAG
CTCAACGACGTCTGGCCGGGTGCTTCATGGTCCAGCGTGGACTACTTCGGTCGCTGGAAG
GCGCTGCACTACGCCGCGCGGCGCTTCTTCGCGCCGGTCACGCTGGCGGCATTGCGTGAT
GAGGGCAGTACGCGGGTGCGCCTGATCAATGATGGCGCTGCCGCAGATGCACATTGGCGG
CTGCGGGTGATGGATGTGGATGGCAAGGTGCTGCGTCGTCGCGAGGACGCGGTGACGTTG
ACGGCGGCGGGCGTCACCTCGATCGGTGATTTCCGCGATGCCGAGCTGCTGGCCGGTGCC
GATCCGAAGCGCACGGTGGCCGTGTTCGAGCTGCTGCAGAACGGGGCGGTCAGTGCCCGC
CAGATCGTCGGATTCGTCGAAGCCAAGGACCAGGTGTTGCCGCGGCAGAAGCTGAAGGCC
ACCTTGTCCATCGAAGGCGATCACTACCGTCTGCGCCTGGAAAGCGCGGCTTACGTGCGC
GCGACGTGGATCGATTTCGGCGCGCTGGATGTGCAGGTCGAAGACAACCTGCTGGATCTG
CTGCCGGGCGAAATCCGCGATATCGCGGTGCGTGGCCCGGTGGACCTGACGACCCTGCGC
GAAGCAATGAAGCTGAAGACCCTCAACGATCGTTGAGGGCGGCACATCCTGTTTTGGTAG
ATGCCAACCTTGGTTGGCACACACCGAACATGCCAACCAAGGTTGGCATCCACCAGACGC
GGAGACGGGTAGGTGCGGACCGTTGGTCCGCACACCTCTCTTCTTTACAGCTGGATCTGC
TGGAAGTTCTCGACCCGCTCGTGGCCGTTGGCGGCCTGGCCGATGCGCGGCATCGGGTAA
TCGTCCAGGCGATCGATCAGGCGGGTCTGCAGGCCGGCTTCGCGGGCGGCGTCCAATTCC
TCCACCACATCCGACAGGAACACGATCTCGCCGCCCGGCACGCCGATCGCCTGCACGATG
CGGCGGTAGCTGTCGGCCTCGCGCTTGCCGCCGATCTCGGTATCGAACCAGCCCGACACC
AGCGGGCTGAGGTCACCGGCATCGCTGAAACCGAAGAACAGCTTCTGCGCCGGCACCGAG
CCGGAGGAGTACACGTACAGCGGCAGGCCGGCGGCATGCCAGCCTTTCAGCACCGGCGCC
ACTTCCGGGTAGAAGTGCGCGGTGTAGTCGCCGCGGCGGTAGCCTTCATCCCAGATCAGG
CCCTGCAGCGCCTTCAGTGCAGTGTGCTTGCGGTCCTGGTCGATCCAGCCCTGCAGGGTC
TCGGCCACCAGGCTGTCCTGGCAGGCGCCACCGATCTCGGTAGCCACCGCGTCCAGCCAG
CGGCGGACCTCCGGCTGCTGGCCATGTTCGGCAACGAACGCCGGCAAGGCCTTGCGGGCA
TAGGGGAACAGCACGTTCTTGACGAACGAGATGCTGCTGGTGGTGCCTTCGATGTCGGTC
AGGATGACGCGGGGCTGCATGGATCAGGACGCCTGGGTAGGTACGTAACGGGGGAACTTC
TGCGCGATGTCGGTGCCGGTGAAATGACCCACCCAGCCGTCCGGCTCGGTGAAGAAGCGG
ATCGCCACGAAGCTCGGTTCATCGCCCATGTCGAACCAGTGGGTGGTGCCATCGGGCACG
GCGATCAGGTCGTCCTTCACGCACTCGATCTCATAGACCTTGTCACCCACGTGCAGGGTG
AACAGGCCGGAGCCTGCGACGAAGAAGCGCACCTCGTCTTCCTTGTGGAAGTGCTCGTCG
AGGAACTTCTTCCGCAGCTCGGCGCGGTTCGGGTTGTCCGGGGCGATCGAGGCGACGTCC
ACGCTCTTGAAGCCGCGCTCGGCGACCAGGCGGTCGATGTCCGCACGGTAGGCAGCGAAC
ACTTCCTCCTGGCTGGCGCCCGGCGCGACTGGCGCGGTGGCCTGCCAGCGCTCGAAGGTG
ACGCCGATCTTCTGCAGTTCGGCAGCGATGACCGCGCCGTCCTGGGTGTCCAGCAGCGGC
GATTCGGGGCGGGTGTCGTCGTAGATGCGCAGTCGGCTCATGGCGGCAGCTTGAACGTCT
CGGGGGGAAGACAGGGTATCAGGGTGGGGCGAGGTGCAGATTCCGGATCGGCATCTGCAC
CTGCGCGCGGGTTCAGCCGCGCAGCTTGCGCAGTTCCAGTTCGCAGTGGAACACGAATTC
GAAGGCTTCCAGATGACGGCGCGCCTCGGCCATGTCACGGCCCCAGGCGTACAGGCCGTG
GCCGTCGATCAGGTAGCCCCACAGGTTCTGGCGGTCGAGCAGATCATCGACCTGCTTCGA
AAGCACGTTCATGTCCTGGGTGTTGGCGAACACCGGTACGTCGATGGCCATCTCGTGGGT
GCTGTTGCCGGCGAAGGCCTTCAGCAGTTCGTAGCCTTCCAGGTGCACATGACCCTGCGG
CGCGTACAGGCGCGAGGCAATGGTCTGCACCGGCGAATGGGTGTGCAGTACGCAGCCGAT
TTCCGGGAAGCGGCGGTACAGCTGGGTGTGCAGCAGGGTTTCGGCGGAGGGGCGCAACGG
GCGGCCGACGGCCTGGCCGTCGAAGTCCACCACCATGATGTCGTCCTCGATCAGGCGGCC
CTTGTCCTTGCCCGAGACGGTGATCGCGGCGTGGCGGTCGTCCAGGCGGTGGGAGAAGTT
GCTGCTGGTGGCCGGGGTCCAGCCGGCCTGGGCCAGTTCGCGGACGTTGTCGATCAGCAG
CTGGGCCAGTTCGCCCAGGCGGGCGGTGTCGTAGGGGAAGGTGGTGGTGTCCATGGACGG
CATTTTACGTGATCCGGCCCGATGCTGGGCCCGCGCGGGTACCGCCTGCCTGCTGCGTGG
GCAACGCGAAGCGGTGTGCTGGCAGGCGGCGCGCAGGGGGTGGATCGAGGCAAGCACAGC
GCTGGCTGAATGGGGAGGGCAGCGCTCCCGCTGGAAGCGATTCCGGTCGTGGACAGCCCT
CTTGCCGCGAAACATCATCGGATTGCCGCAGAAGTTCCGGCGAGCGCCAAGAAAAGGAGT
ACTTCGATGATCGCGCGCGCGATGGGGATGATGGGGGTGATTGGCATCATGCTTGCCAGC
AGTGGCTGCACGATGGAATGGGTGAAGATGGATGCGGGTGCGCGGTCATTCGGCCCCGCC
CATTCGAGTTGCAGGGCGCAGGCCGACGATCACTGGCCGGTCAGGAATGAAGTGGCCACG
CGCACCGTCTACGAAGACCGCAAGGTGCCCTGCAGGCTTGATGAAGTCTGCGCCATTGAC
GGCAAGTACAACATGGTACCCATGCCGAAAGAGGAGAGTTACATCGTGGACGTCAACGCG
TCCGACCGCAGCAGCGAGTTCAATGCCTGTATGGCCGGTGCCGGCTGGCAGCAGCAGCTC
ATCTGGTTCAATCGCCGCTAGGCGGAGCCGGCGCAGCGGACGACAGGGGCTCGACCGGTT
GCTGCTCAACGGAGTCGAGGCAACAGGGGCCAGCGGAGAATGATCTGGCTCTGCGAACCG
TTCAGGCGTTGAGGCTGGAGACGAGCAGGGGGCAGGACAAGAACACGTACGGCGTGGACG
GAAAGTACGAGCGCGTGCTGCGACCGGAAATCGAGAAGTGATGATGGAGATGGCTACGTG
TATGCGATGGCCGTTGCTGCGGGGCTTGCGCTGTTGACCGGCGGTTGTGCGACCGAATGG
GCACGCTTCAGCGACCATGCCGATCCGCTGGATGAGTCGCGTTGGCACTGCAGGGCCGAA
GCGAACGAGAAGTGGCCGGAGAAGATTGAGGTTGTCGAGCGCACCGAGGAGATCGAGGTG
CTGACCGTCTGCAAGGAAGGCGAGACATGCGACGTGGATGGCAAATACAAGAAGATGCTG
ATGCCAAAGACCGAGCGCCACACCGTGGACGTCAACGCCAAGGAGAATCACGAGCACTCC
ATGGGCTGCATGGGCGGCGCAGGCTGGATACAGAAGACCATCTGGTTTGGCCGCAGATGA
TCATCGTCGGGCGCCCTGGTCGCTGGGAATGATCATCATCCACGCATGGCGTGGATCCAC
CGGATGCGCCGGGAGAGTGTCGAAGGTGGGAGGGGTGAGGTTGCGGGGGCGTGAGCCGCA
TGGATGCGGCGACCGAGCTTACAGGGATGTACTTGCAGCGCCCCCCGCAATCTCGCCCCT
CCCCGCCAAACCCTCAGACCCGCTGTTGCCGTTGCCGTTGCTCCGGCTTCAAAGGCGGGT
GCAGGGCCGCAGGCCCTGCAATCCCTTTACTCCACCCGCAGGCGGCTGTGCCGGAACCCG
TAGCAGAAATAGATCACGAAACCGACGAACGTCCACACCCCCATCAGCATCCAGTTGTAC
ATCGTCATCGCTGACAGCAGCGCCAGGCAGCTCAACACGCCCAGGCTGCAGATCAGCCAC
GCCATCGGCATGCGGAACGGGCGCGGCAGGTCCGGCTGGGTACGGCGCAGGATCAGCACG
CCGGCACAGACTGCGGCGAACGCGATCAGCGTGCCCATCGAGGTCAGCTCGCCGAGGATG
TCCAGCGGGAACAGCGCCGCCAGCAGCGCGATGCCGATGCCGGTGATCACGGTGTTGATG
TGCGGGGTGCGGTACTTCGGGTGGATCCTGGTGAACACCGGCGGCAGCAGGCCGTCGCGG
CCCATGATCATGAAGATGCGCGGCTGGCCGATGATCATCACCAGCACCACCGAGGACAGG
CCGACCAGCGCGCCGACCTCGACCACCCAGCGCAGCCAGCCCAGCTGCGGATGCGCGGCC
ACGGCAGTCACCACCGGCTCATCGGTGCCCAGCAGCTGGAACGGCACCAGGCCGGTCATC
ACCGCGGCCATCGCGATGTACAGCACGGTGCAGATCACCAGCGACAGCATCATGCCGAAC
GGCATGTCGCGCTGAGGATTCTTCGACTCCTGTGCCGCCACCGACACCGCCTCGAAGCCG
ATGTAGGCGAAGAACACCATCGCCGCGCCACGCAGCACGCCTTCCATGCCGTACTTGCCG
GGGCCTTCGTTGGCCGGGATGAACGGGGTCCAGTTGCTGGTGTCCACGTACTTCCAGCCG
ACCACGATGACCAGCACGATCAGGCCGGTCTTGAGCACGACCATCGCCATGTTCATCGCC
GAGGACTTGCTGATGCCGACGTAGCACAGCCAGGTCAGCAGCAGCACCAGTGCGGCGGCC
GGCAGGTTGGCGATCGCGCCGGTGGGGCGCAGCTGTGCGTCCAGTGGCGCACTGACCAGC
GCCGCTGGCAGATGGATGTCGAACTGGCTGAGCAGGCTGAGGAAGTAGCCGGTCCAGCTG
ACCGCCACCGCCGAGGCGGAGACGCCGTATTCGAGCACCAGCATCCAGCCGATGAACCAG
GCCGAGAGCTCGCCGAAGGTGGCGTAGGTGTAGGTGTAGGCGCTGCCGGAGACCGGCACC
ATCGAGGCGAACTCGGCATAGGCCAGCGCGCAGAAGGCGCAGCAGATGGCGGCCAGTACG
AAGGACAGCATGATGGCCGGGCCGGCGTGGTTGGCGGCGGCCTGGCCGGTGATGACGAAG
ATGCCGCCGCCGATCACCGCGCCGATACCGAGGGCGGTCAGGCCCCAGGGGCCGAGGTGG
CGGCGCAGGCTCAGGCCGTTGGCGTCTTCATGGGCGGCATGCGGGTGCTTGGTGGCCCAC
AGTTGCTTGAACATGTGTGGTGGTCTTGTCGAAGCGCGCCACGGGCGGCGCGCGGGGAAA
ACGGACGGGCCGGCGCGAGGCCGGCCCGTAGGCGGATCAGGGCGACTTGGCCAGCTTGCT
GTTGCGGATGCCGTAGCCCAGGTAGATCAGCAGGCCGAGCAGGGTCCAGCCAACGAACAG
GTGCCAATGCACCACGAACGCCTGCCAGAACAGGAACAGGCAGGTGGCAGCGCCGAGCGG
GCAGATGATCCAGACCATCGGCACGCGGAACGGGCGGTGCAGGTCCGGCTTGGTATAGCG
CAGCACCAGCACGCCGACGCAGACGGTGGCGAAGGCCAGCAGGGTGCCCATCGAGACGAG
TTCGCCGAGCACGTTCAGTGGCACCAGGCCGGCCAGCGCGGCGGCGATCACGCCGACCAC
GATGGTGGCGACGTACGGGGTGCGGAAGCGGGCGTGGACCTTGCCGAAGAACTTCGGCAG
CAGGCCGTCGCGGGAGATGGTGTAGGCGATGCGGGTCTGGCCCATCATCATCACCAGCAC
CACCGAGGACAGGCCGGCGATGGCGCCGATTTCCACGAACGTCTTCAGCCAGGACAGGGT
CGGGTAGGGCTCCAGCGCGGTCGCCACCGGCTTGTCGGTGCCGAGCAGGTGGTACGGCAT
CATGCCGGTCAGCACCGCACAGACGATGATGTAGACGATGGTGCACACCGCCAGCGAGCC
GAGCAGGCCGATCGGCATGTTGCGCTGTGGGTCCTTGGTTTCGCCGGCGGCGGTGGAGAC
CGCGTCGAAGCCGATGTAGGCGAAGAACACGATGGTGGCCGCGCGGAAGATGCCGCTCCA
GCCGAACTCACCCGGCACGCCGGTGTTTTCCGGGATGAACGGCTGCCAGTTGGCCGGGTC
GATATGGGCCGCGCCGATGCCGATGAACAGGCAGATGACGGTGACCTTGATCGCCACGAT
GATGGCGTTGACGAAGGCCGACTGGGTCACGCCCACGTACAGCAGGCCGGACACCGCCGC
CACGATCAGCACCGCCGGCAGGTTGAACAGCTTGCCGGAGGAGACGAACTCGCTGCCGGT
CCAGGCGATGGGCGCGGCGCTGAGCAGGTCCGGGAACGGCATGTGCAGGGTGGTGGTGAT
GAAGCTGATCAGGTATGCCGACCAGCCCACCGCGACCGAGGCCGAGGCGAACAGGTACTC
CAGCACCAGGCACCAGCCGATGAACCAGGCCATGCCTTCGCCCAGGGTGGCGTAGGAGTA
CGAATAGGCACTGCCGGAGACCGGCATCATCGCCGCGAACTCGGCGTAGCACAGGCCCGC
CAGGGCACAGGCGAAACCGGCCAGCACGAACGAAAGCATCACCGCCGGGCCGGCATGGTT
GGCCGCGGCCTGGCCGGTCAGCACGAAGATACCAGCGCCGATCACCGCACCCACGCCAAG
CAGGATGAGGTGTTTAGCCGTGAGGGTCCGTTTCAACGTGGCTTCGCCGTCCAGGCTGCC
TTCGATGGGTTCGCCGGCATCGACGTGCCCGGCCGGTTCAACCGGCTTGACCCTCAACAG
AGCTTTCAGCATGCAGTACTTCCTAGTGATCGGATGGGGTGGGCCGCCGATACGTTGCCG
GCAACCCTGGAATGGTGAAGGCCGCGCGAACGGCCCGCTGTACCTTAGCCAAAGCTGAAG
CCAACGCACAAGCGCAATCGCAACAATGAACGGCGATAATGAGCAGTATTTTTCCAGACC
GCCCCCATTCATGCGCCAGACCGCCGAAACCCTTGCCGTGCTTGACGATCGCCTGCGCGA
CCTGCTGCGGGACTACGCCCGCCGTGAGCCTGCCCACGACGCACTGGCTGCCGAATTCGG
CACATTGTTGGACGATCCGGAAGATCCGTTCCGCCGCGAGCGCCTGGCCGGCCACTTCAC
CGCCAGCTGCTGGCTGGTCAGTGCCGATGGCCAGCGCCTGCTGCTGACCCATCACCGCAA
GCTGCAGCGCTGGCTGCAGCTGGGCGGCCACGCCGACGGTGACCGCGACCTGGCCCAGGT
GGCACTGAAGGAAGCCGAGGAGGAGTCGGGCCTGAGCGGCCTGGTGCTGGAAGACCCGGC
CATCTTCGATCTGGACAAGCATTGGATCCCGGAGCGCAAGGATGTGCCGGGGCACTGGCA
CTACGACGTGCGTTTCGTGATCCGGGCGCTGGGTGGCGAGGCCTTCGTGCTCAGCGAGGA
GTCACTCGACCTGGCCTGGCGGCCGGTGACCGAAGTCGCGGCCGATCCGGAATCGGACGA
ATCCATGCAGCGCATGGCGCGCCGCTGGCTGGCACGTTGAGGTAAAAAGGGGACGGAGGG
GATTAAGTCGTTTATAGCGCATGTGCCGCAAACGACTTAATCCCCTCCGTCCCCTTTTTT
CAATACAGGATGCGCGTCCGCAGCGTGCCCGGAATCGCGGCCAGTTCGTCGCGCACGGCG
GCGGCCTGTGCCTCGCTGGCGGTGATGTCGATCACCACGTAACCCACCTTCGGGTCGGTG
CGCAGGAACTGGCCGTCGATGTTGACGTTGTGGCGCGAGAAGATCTCGTTGACCCTGGAC
AGCACGCCCGGCACGTTCTGGTGGATGTGCAGCAGGCGCAGGCTGTCCTCGTGTTCGGGC
AGGGTCACTTCCGGGAAGTTGACCGCCGACAGGGTGCTGCCGTTGTCGCTGTAGCGCACC
AGCTTGGCCGCCACCTCCACGCCGATGTTGTCCTGCGCCTCCAGCGTGCTGCCGCCCACG
TGCGGGGTCAGGATCACATTGTCGTGGCGGGTCAGCGGCGATTCGAAGATATCGCCATTG
CCCTTCGGCTCGACCGGGAACACGTCCAGCGCGGCGCCGCCGACGTGGCCGCTGGCCAGG
GCCGCGTCCAGCGCATCGATGTCGACCACGGTGCCGCGCGCGGCGTTGATCAGGTGCGCG
CCCTTGCGCATCTTCGCCAGCTCGGTGCTGCCGATCATCCACTGCGTGGCCGGGGTCTCC
GGCACATGCAGGGTGACGATGTCGGCGCGGGCCAGCAGGTCGTCCAGGCTGGCCGCAGCA
CGCGCATTGCCCAGCGCCAGCTTGGTTTCCACGTCGTGGAAGATCACCTGCATGCCCAGC
GATTCGGCCAGCACGCCGACCTGGGTGCCGATGTGGCCATAGCCGATGATGCCCAAGGTC
TTGCCACGCACCTCATGGCTGCCGCTGGCCGACTTCGACCAGCCGCCGCGATGGCACTCG
GCATTCTTCTGCGGAATGCCACGGGTGAGCATGATGGCCTCGGCAATCACCAGCTCGGCC
ACGCTGCGGGTGTTGGAATAGGGCGCGTTGAACACCGGGATGCCGGCCAGCTCGGCCGCG
TCCAGGTCGACCTGGTTGGTGCCGATGCAGAAGCAGCCCACCGCGATCAGGCGCTTGGCC
TCGGCCAGCACCTCGGCGCTGAGCTGGGTGCGCGAACGGATGCCGACGATGTGCGCCTCG
GCGATGCGCGCCTTCAGTTCGTCCTCGGGCAGTGCCTTGGTGTGCGCCTCGATCTGGCTG
TAGCCGGCGGCGCTGAACACCTCCACGGCGGTCTGGCTGACCCCCTCCAGCAACAGCACG
CGGATATCCTGCTTGGGGAACGAGGTCTTCTTCGGCGACATGGGGCGACACGGCCAGTGG
GACAGGGGCTGACCACTATGCCAGATCGAAGCGCCCATGGTGCAGTGCGCAATTGGTTGC
ATCCGTAGCTATCTGCAGCGCGGCAGGGCTGGACGCTGGCGCGTGCCGCTGGCACGCTTG
CCCGTTCTTCACGCCCCGCGCTGGACCGTCATGACCGATTCCCGCATTGCCTCGCTGCAG
CAGGCCTGTCCCGGCCTGAAGCTGAAGACCGACCCGGCCGACCTGGAGCATTACGGGCGC
GACTGGACCCGGCGCTGGACGCCGGCGCCGTTGGCGATCGCACTGCCGGCCACGGTCGAG
GAAGTGCAGGCGGTGATGCGCTGGAGTGCGGGCGAGGGCGTGGCCGTGGTGCCGTCCGGC
GGCCGTACCGGCCTCTCCGGTGGCGCGGTGGCTGCCAACGGCGAGCTGGTGCTCAGCCTG
GAACGGATGAACAAGGCGCTGGCCTACGACGCGGTCGATCGCACCCTGGTGGTGCAGGCC
GGCATGCCGCTGGAAGCCGTGCACAACGCCGCGCTGGACCACGGCCTGATCTACCCGGTG
GATTTCGCCGCGCGTGGTTCCTGCACGATCGGCGGCAACATCGCCACCAATGCCGGTGGC
ATCCGCGTGATCCGTTACGGCAACACCCGCGAGTGGATCGCCGGGCTGAAGGTGGTCACC
GCCAGTGGCGAGTTGCTGGAGCTCAACAAGGGCCTGATCAAGAACTCCAGCGGCTATGAC
TTCCGCCAGCTGCTGATCGGTTCGGAAGGCACGCTGGGCGTGATCGTCGAAGCGACGGTG
AAGCTGACCGATCCGCCGCCGGCCAGCAACGTGATGCTGCTGGCGCTGCCCAGCTTCGAA
GTGCTGATGCAGGTATTCGCCGCGTTCCGCGCGCGGCTGCAGCTGCAGGCCTTCGAATTC
TTTACCGACCGGGCGCTGGAGCACGTGCTGGCGCATGGTGCGCAGGCACCGTTCGACGAG
GTGCATCCGTACTACGTGGTCACCGAGTTCGCCGCCAACGACGAAGCGCAGGAAGCGGCG
GCGATGGCGGCCTTCGAGGACTGCATGGGCAACGGCTGGGTCAGCGACGGCGTGATCAGT
GCCAGCGATGCCCAGGCCGCCCAGTTGTGGCGCCTGCGCGAAGGCATCACCGAATCGCTG
GCGCGCTACAAGCCCTACAAGAACGACGTCTCGGTGCGGATCTCGGCGATGCCGGCGTTC
CTGGCCGAGACCCAGGCATTGATCGGCCAGGCCTACCCGCACTTCGATGTGGTGTGGTTC
GGTCATATCGGTGACGGCAACCTGCACATCAACGTGCTCAAGCCCGATGACACCAGCGAC
GCCGATTTCGTGGCGCAGTGCGAGCATGTGACCAAGCTGCTGGCGCAGGTGCTGGCCCGG
TTCGATGGCAGCATCTCGGCTGAACACGGCATCGGCCTGGTCAAGAAGGGCTACCTGGAC
AGCACCCGCGGCCCGGCCGAGATCGCCCTGATGAAGGCGGTCAAACGTGCGTTCGATCCC
CAAGCGCGGCTGAATCCCGGCAAGCTGTTCGACGTTTGAGCCGGGCAAATCCTTCACGCA
CCCGTTACGCTCCACGCTTCCTCACAACCGGCTTCGAACCGATGACCCGTCCGCTTCTGC
TGCTCGCCCTGCTGTCCCTGCCGCTGGCCGGCTTTGCTTCCAGCTTCGCCGGCACCTCGG
CCGGTTCCGCCACCGGTGCATCATCGGGCTCTTCGGCCAGCAGCTCGGGCGACGACAAGG
TGGTGCAGGCCGCACGTGATGATGCCGCCGCGTTCATCGCCAGCGACGGCCAGATCCGTG
GCGCCCGCCTGCAGGCCGCGCTGGTCCACCTGCGTGAGCAGAGCGCTGCCGCACAGCAGC
AGAGCGACCTGGAACTGGCCCGCGCGCTGCTGGCGCGTTGATCCCGGGTAGTGCCGGCCG
CTGGCTGGCAACGCCATGACATCTGCACGGAACGCAGCCAGGCATGGCCTGGCTCTACTG
CTGGCCGTTCCGGCCGCACATGCCAGCGAAGACCTGCGCCTGAATCCGGAAGGGCTGAGC
CCTGCACAGCAGCAGCTCGCCAGCGAGACCCTGGCCGACGTGCAGTCCCTGCTGCCAGAT
GGCCTGCTGCGCGCACTGCCAGCACACGTGCAGGTGCGCTGGAGCGACCACCTGCCGGCC
GATGTGCACGGTCGCGCTTTCGCCGGCCGCATCGACCTGCGTCGCGAGCTGCTGGATGAT
GCCGTGCCCGGCGCACGCCGTGCACGACGCAGCGCGCTGGTGCATGAACTGACCCATGTT
GCAGACCGTAGCGGCGCGAACTGGTCGCGCAGTGCGCGCTGGCGCGACCTGGCCGGATGG
CAGCGCAAGCCCTGGCATCTCGGCCGTGGTGGCAACGACTTCCGTGACCGTAGTCCGGAT
GCCTATGAGCTGAAGGACCCGGCCGAGTACCTGGCAGTGAACGCCGAGCATTTCGTGCTC
GACAGCGAGTTTGCCTGCCGGCGCCCGGCGCTGGCGCAGTGGTACCAGGCCCATTTCGGA
ACCCCGCCATCGCTGCCGCAGTCGCACTGCGCGGCCACGTTGCCATTGCTGCAGGCCGAA
TCGGAAGAGGGTGCGGCATCGCTGCTGCAGCTCGATCCTTCGCGCGTCTACGCCGTGGAC
TACCTGTTCGCCGAAGGCAGTGCGCAGCCGATGAGCCGCTGGGGGCACAGCATGCTGCGG
CTGGTGATCTGCCGGCCGGGCCGTGCGCCGGGGCCAGACTGCCGCCTGGACCTGGAGTAC
CACCGCGTGCTGTCGTTCCGCGCATTCGTAGGTGATGTGCAGATTTCCAACTGGCGTGGC
CTGAGCGGCGGCTATCCCTCGCGCCTGTTCGTGCTGCCGCTGCAGCAGGTGGTGGACGAG
TACACCAAGGTGGAACTGCGTGGGTTACAGTCGCTGCCGTTGCAGTTGTCGCCCGGCGAG
ATCGCCGGCCTGCTCGAGCGCACTGCACAGGTGCACTGGAGCTATGACGGGCGCTATTAC
TTCGTCAGCAACAACTGCGCGGTGGAAACTGCAAAGCTGCTGCAGGCGGGTGTGCCGCGC
CTGGGGGCGGCCGGGCTGGCCCAGCTGAGTCCGCGCGGGTTGAAGCGTCGGCTGTCCCGG
CTGCATGTGCTGGACGAGCAGGTGCTGACGGACCGCAATGCAGCGCAGGCGCAGGGCTAC
TACTTTGCCTCGGCGCGCGATCACTATCAGCAGTTGTTCGCGGTGGCGAGCTCACAGCTG
GGGCTGCCGGTGCGCGATGTGCGCGCCTGGCTGAAGCTGCCCGCACAGCAGCGTGCGCCC
TGGCTGCTGCAGGGTGACCTGCGTGCCAGCGCCGGGCTGCTGCTGCTGGAACAGGCTGCG
CAACGCCGCGCCGAACTGCGCGCGCGCGATGTGCTGAAACGGCGCCTGCTGGCGGCACCG
GACAGTGCCGAGACGCGCGGCCTGCGCCAGCTGCTGGAGCAGGGTGGGCAATGGCTGCGC
CCGGGTACGCTGCTGGTCGACGATGGCTACGGGTTGCCGCTTGCCGATGAGCAGGCGCTG
TTGTCCGAGGTCGTGGCCACCGCCAGTGCGCAGGCGGTGCCGGCGTGGCAGGCGCTGCGC
GTACAGCTGCGCCAGACGCTGCCGGCGCCGCAGCGCGACGAAATGGATGCGATCGACGCC
AATCTGACCACACTCGGCGCGCACCTGCGCGAACAGGCCAGGCTGCCGGCTACTGACGCG
GAAGCTCGATGACGAAGCGGCTGCCGCCGGCGCTGCCGGGCGTGCAGTAGACGCGGCCGC
CATGTGCATCGGCGATGGCCTTGACCACCGCCAGGCCCAGCCCGCTGCCGCCGCCCTGGC
GGGAGCGCGAGCCGTCGGCGCGCATGAACGGAGTGAAGATGTCGGTGTGAAGTTCCGGGT
CGATGCCCGGGCCTTCGTCCTCGATCGCCACCTGCACGTGTCCGGGCGTGTCGTGCACGG
CAATCCGCACCTTGCCCGGGCTGGCGTAGCGGCGCGCATTCTCCAGCAGTGCCAGCAGGG
CCTGGCGCAAGCGTGTCGGGTCACAGTGCGCGTTGTGCTCCTCGCGGCTGGTTTCCAGCT
CCAGCACGAAGCCGGCGGCGCGGAACTGCGGGTCGACCAGGGTCATCACCGAATGCACTT
CGGCCACCACGTCGGTGCGTGCGCGGCGTACGTCCAACCGCGCGTTGTCGGACAGGCTCA
ACACGCGCAGATCCTCGATCAGGCGTGAGAGGCCTTCGACCTGTGCCAGCAGGCTGCGGA
ACTGGGATTCGTCTGGCTGGAACACGCCCTCGGCCAGCCCCTGCAGGCGACCACGCAGGA
TCGTCACCGGAGTCCGCAGTTCATGGGCAATGGCCGCATGCCACATCGCGCGCTCGCTTT
CCATGTGCTGCAGGCGGCGCGCCATCGCATTGAAATCCTCGACCAGGGTGGCCACTTCGC
CGGGTGAGTTTTCCTGGGCGCTGGCGCGCGCACCGAGGTCGCCGCCAGCAAGCGCGCGCA
CGCTGTCAACCAGTGAATTCAACGGCGACAGGATGCGGTGGGCAAGGCGGAACGAGGCGG
CGATGGCCAGTGCCAGGCCGGTCAGGATCACCCCGACCATCCATGCCAGCTCCGGCCCGG
TCGGCAGCCAGCTTTCCGGCTCTTCGGCACTGCCGGGGAAGAACTCGACCAGCACCGCGT
ACAGCAGCCACGATGACAGGATCATCATCACGATGACGCCGATCACCATCAGCGACATCG
AGACGATGATGTGGCGACTGAGCCCGGAGCGGCGCAGGCGGGCCATCAGCGGTCGGCCAT
CAACCGGTAGCCGACACCGCGCACGCTGGCCGGAACATTGACCATGCCCACTTCATCCAG
CTTGCGGCGCAGCTTGCTGACATGGCTGTCGACCGTGCGCTCCAGCGCCTCGCTTTCCGG
CAGGCATTCGTGCATCAGTTCGCTGCGGCTGAAGATGCGGGTCGGCGCCAGCGCCATGCA
GTGCAGCAGCTTGAACTCGGTGAGGGTGAGCAGCACTTCGTGGCTGTAGCCGTCGCCTTC
CACATGCACGGCATGGGTGGCCGAGTCGATCAGCAACGGGCCCGCGCGCAGTGCGGTCGG
TGCGTCCACGCGCGAGCCACGCAGCGTACGCCGCAGCACGGCGCGCACGCGCGCTGCCAC
TTCGGCTGGATTGAACGGCTTGACCACGTAGTCGTCGGCGCCCATGCGCAGCGCAGTCAG
CTTGTCCAGGTCCTGGTCCAGCGCGGTCAGCATGATCACCGGCGTTTCGCCGCGCTGGCG
TAGCTGGGTCAGTACGCTCCAGCCATCCAGCCGCGGCAGTTGTACGTCGAGCAGGACCAG
GTCGGGGCGGGCGCTGCGGTGCAGGTCCAGTGCACTGTGGCCATCGGCGGCACGCAGGGT
GCGTAGTCCTTCGCGTTCCAGGTAGGCGGTAAGAATATCGGCGATCTCGGCCTCATCCTC
GACGATCAGGACGAGGGCGGCGAGGGCAGGGGAGGCATGCATGCAGGGGCGGGGCCTTAA
GGTGCTTGCCTCCATCGTATCTCCACAGTTCCTCCATCGAAACCCCATCATCGCCCCGCA
GACTGCACGCTTCAGAACCTATCAGCCGCCCGCGCGGCATTGTGCACAGCAATGAGAACC
TTCAGGACTCCGGTCGCGTTGATCGCGGCCCTCGCCCTGGCCATGACGGCCTGCTCCGCC
CCCGAAGCCACGCCCGAAGCGGCACCGCGCGTCAGCGTGGTCACGGTCGGCCCGCAGGTC
GTGCAGCGCGATGACGAACTGCCCGGCCGCGTGGCCGCCGTACGCACCGCACAGATCCGT
GCCCAGGTGGGCGGCATCGTGCAGCGCCGGCTGTTTGAGCAGGGTGCGGAAGTGCGCGCC
GGCCAGGCCCTGTTCCAGATCGATCCGGCGGCGTTCCGTGCCGACGTTGACTCGGCACTG
GCCGCGCTGCAGCGCAGTGAGGCCGCCTTGGGCCGCAGTCGCGTGCAGTCGCAGCGCCTG
CATGCGCTGGCGGCCGCGCAGGCGGTCAGCCAGCAGCACCGCGACGATGCCAGTGCCGAG
TACGAACAGGCCCGTGCCGCGGTGAACGAGGCGCGCGCGATCCTGGCCCGCCGCCAGCTC
GACCTGCGCTATGCAACGGTCAGTGCACCGATTGCCGGTCGCATCGACCAGGCCCTGGTG
ACCGAAGGTGCACTGGTCGGCGTGGCCGATGCCGAGCCGATGGCGGTGGTGCAGCAGATC
GACCAGGTCTACGTCGATGTGCGCCAGCCAGCGGCGCAGCTCGAGTCGCTGCAACGCAGT
GCCGGTGGCGGCGAGCTGCCGGTGACGATCATCGGTGCGGCCGGCAAGCCACTGCCCGAA
CGTGGCCAGATGCTGTTCTCCGGTATCAATGTCGATGCGCGCACCGGTGATGTGATCCTG
CGCATCCTGGTCGACAACCCGCAGCGCCAGCTGCTGCCCGGCATGTACGTGCGCGCGAAG
GTGCCGCGGGGTGCGCCGGCCAGCGCACTGACCGTGCCACAGCAGGCCGTGCTGCGCAGT
GCCGGTGGCCAGGCCTATGCCTGGGTGATCGGTGGCGATGGCAAGGCGGTGATCCGCACG
CTGGAAGTGGACGGTAGTGTCGATCGCCAATGGCTGGTGCGCACCGGCCTGAAGGCGGGC
GAAAAGGTGGTGGTCGAAGGCCAGGAGCGCCTGCAGGAAGGCGTGGTGGTCGATGCGCGC
GACTGGCAGATGCCGGTCGCCAGCGCCGGCGCGGTGCAGGCCGGCAGCAAGGGCTGAGCC
TCTACCGGGCCGGTCCCTCCAGGAAAATCCAACATGGCACGTTTCTTCATCGATCGCCCG
GTGTTCGCCTGGGTGCTGGCGATCTTCATCATCCTGGCCGGTGTGCTGGCGATCCCGCGG
CTGGCGGTGGAGCGCTATCCGGCGGTTGCCCCGCCCAGCGTCAGCATCTATGCCAGTTAC
CCGGGTGCGAGCCCGCAGACGCTGAATGACGCGGTGGTCGGCCTGATCGAGCGCGAGCTG
TCCAGCGTCAAGCACCTGCTGTACTTCGAGTCGTCGGTGGACACGTCCGGCGAAGCCTCG
ATCACCGCCACCTTCAAGCCGGGCACCAACCCGGAGCTGGCGCAGGTGGACGTGCAGAAC
CGGATCAAGGCGATCGAGCCGCGCCTGCCGCGCAGCGTGCGCCAGAACGGCCTGTTCGTA
GAGGCCGCCGATTCCGGCTTCCTGATGCTGGTCGGCCTGCGTTCGCCGGATGCCAGCGTC
AGCGAGGCCGCACTGGGCGACTTCATGGCGCGCAACATCATCGAGGAGCTGCGCCGCATC
GATGGCGTCGGCCGCGTGCAGCTGTTCGGTGCCGAACAGGCGATGCGCGTGTGGCTGGAC
CCGACCCGGTTGACCGGCTATGGGCTGACCATGGGTGACGTGGCCGCTGCCATCGAGCAG
CAGAACCTGGAGATCTCGCCGGGGCGCATCGGCGATTCTCCGGGTGTTCCGGGCCAGCGC
ATCACCGTGCCGCTCAGCGCCGATGGCCAGTTGTCCACGCCGGAACAGTTCGCTGCCATC
GTGCTGCGCGCCGGGGCCGACGGCTCGCGGGTGGTGCTGGGCGATGTCGCCCGCGTCGAG
CTGGGCGCGCAGAGCTATGCCTGGGGCACCCGCGAGGATGGCCATCCGGCCACCGCCGCC
GGCGTGCAGCTGCGTCCTGGCGCGAACGCGGTTCGCACCGCGTCGGCGGTGCGCGAGCGC
ATGGCCGAGCTGGCGCCGCTGCTGCCGCGCGGCGTGGAATCGAGCATTCCGTTCGACACC
GCGCCGTTCGTCAAGATCTCGATCCAGAAGGTGGTGCAGACGCTGCTGGAGGCGATGCTG
CTGGTGTTCGCAGTGATGTACCTGTTTCTGCAGAACTGGCGCTACACGCTGATTCCAGCG
CTGGTCGCACCGATCGCGTTGCTGGGCACCTTCGCGGTGATGCTGGCGCTGGGCTTCTCG
ATCAACGTGCTGACCATGTTCGGCATGGTGCTGGCAATCGGCATCATCGTCGACGACGCC
ATCGTGGTGGTCGAGGGCGTGGAACGGATCATGGCCGAGGAAGGCCTGCCGCCGCGCGAG
GCCACCATCAAGGCGATGCGCGAACTGACCGGTGCGGTGATCGGCATCACCCTGGTGCTG
ACTGCGGTGTTCATTCCGATGGCGCTGGCCAGCGGCTCGGTGGGCGCGATCTACCGCCAG
TTCACCGTGGCGATGGCGGTGTCGATCCTGTTCTCGGCGCTGCTGGCATTGAGCCTGACG
CCGGCGCTGTGCGCGACCCTGCTGCGCCCGAACACCCATGGCCACCATGGTCGGGGCGGT
CTGTTCGGCGCCTTCAATCGTGGCTTCGAACGGATGACCGGGCGCTACCAGCGTGGCGTG
GCGTCGGTGCTGCAGCGGAGCGGGCGGGTCATGGGCGTGTTCGCGGCTCTGGTGGCGGCG
CTGCTGCTGGGCCTGCACTGGCTGCCGGGCGCCTTCCTGCCGGAAGAGGACCAGGGCTAC
TTCATGACCTCGATCCAGCTGCCGGCCGAAGCCACCGCCGAACTCACGCTGGCCGTGGTC
GAAGCCTACGAACGGCACGTGGCGTCACGCCCGGGCATCGGCTCCAACCAGTCGATCCTC
GGCTACAGCTTCTCGGGTTCCGGCCCGAGCGCGGCGCTGACCTACACCATGCTGAAGGAT
TGGGGCGAGCGTGCAGGGGCTACCGCGGCCGGCGAAGTGGAGGCCGCGCAGAAGGCGATG
GCGACGATTGCCGAGGGCGAGGTGATGAGCGTGATGCCGCCGGCCATCGACAGCCTGGGC
CGTTCGTCCGGCTTCTCGCTGGCCCTGCAGGCGCGTACCGGGCAGAGCCAGGCCGAACTT
CGTGCGGCCCTGCAGCAGCTGCTGAAGCTGGCCGAAGCCAGCCCGCTGCTGTCGGAGGTG
CATGCCGATGGCCTGCCGGCAGGTACCAGCGTGCGGCTGGACATCGACCGCGCCAAGGCC
GAGGCGATGGGCGTGGGGTTCGAGCAGATCAGCAGCACGCTGTCGGCGGCGATGGGCTCG
CAGTACGTCAACGACTTCCCCAACAAGGGGCGGCTGCAGCAGGTGATCCTGCAGGCTGAT
GCACCCCACCGGATGGAGCTGGAGGACGTGCTGAAGCTGTACGTGCGCAACAGCGAAGGC
GGCATGGTGGCGTTGTCGGAGCTGGTGACGCCGCACTGGACCGAGGCGCCGCTGCAGCTG
CAGCGCTATCTCGGCTTCCCGGCGCTGAACCTGTCCGGCGCACCGGCCTCCGGCGTGTCG
ACCGGCCAGGCCATGGCGGAGATGGAGCGGTTGGCGGAGAAGCTGCCGTCCGGCTTTGCC
CTGCAGTGGACCAGCCAGTCGCTGCAGGAGCGGGAGTCCGGTGCGCAGGCGCCGTGGTTG
CTGCTGTTGTCGATGCTGGTGGTGTTCCTGGTGCTGGCGGCACTGTACGAGAGCTGGTCG
ATCCCGCTGGCGGTGATGCTGGTGGTGCCGCTGGGTCTGCTCGGTGCGGTTGCTGCGGTG
CTGTTGCGGGGCATGCCCAACGACGTGTTCTTCAAGGTCGGCATGATCACCGTGATCGGG
CTGTCGGCGAAGAACGCGATCCTCATCGTCGAGTTCGCGCGCCAGCTGCAGCAGCAGGGT
CGCGGCCTGGTTGAAGCGGCGCTGGAGGCGGCGCGGCTGCGCCTGCGGCCGATCGTGATG
ACCTCGTTGGCATTCGCGCTGGGCGTGGTGCCGCTGATGCTGGCGCAGGGCGCGTCGAAG
GAAACCCAGCAGGCGATTGGAACCGGTGTGTTCGGCGGCATGGTCAGTGCGACGGTGCTG
GCGGTGTTCTTCGTGCCGGTCTTCTATGTAGTGGTGCAGGGCGCGCGGCAGTGGATCGCG
CAACGCCTGCGCAGGCGCCGGCCGATGCCGGAAGGATCCGTGGATGGAACGGGACATCGT
TGAAGACCTGCATGAGCGGCAGTTGGCAGCGCTGGAACAGCGCCTGCGGCAGGCATTGCT
GGATGACGACCACGATGCGCTGACCGCGCTGGTATCGCCGGCATTGTTCATGATGGACGG
GCAGGGCGGACGCTTGCTCGACCTGCCCTGGCTGGGCAACTGGCTGGCCGGAAACCTGCA
CGTGCGCAGCCTGCAGTCGTACGCGGTGGAAACGCTGCTGTGCGGACGCCTGGCATTGTT
GTCCAGCGACGTGCGCTTGTCGGTGCGCGGGCAGGGCCAGGAGCGCGAGCTGAAACTGCG
CCTGCTGCGGGTGTGGACCTGCAGTTCCGGCGAAAGCGGCGCGCAGTTGTTGTCGATGGC
GGTACTGGCCGCATGAGTGCGGTCAGGCCGCTTTCAGGCCCCGCTCACCGACAGGTGGTA
GGGTCGAGCCTCTCTGTAGTGTCGACAAGGAGTCGAGCCATGCGTGTAGTTCCCAGTCTG
TTGGCAGCCTCCCTCGGGTTGGTGCTGGCCGCGTGCCAGCCGGCCCAGCCGCCCGCTGCG
AGCGGCAATGATGCCGCGCCTGCCGCGCCGCAGCCGAGCGCCAGCACCGAAGGTGGCAGC
GAGACCACCTACCAGTGTGGTGATCTGAGCGTGCGCGCGACCTTCAATGGCGAGGATGCG
GCCACGGTGGTGATCGGCGAACGCACCTTCGCCATGAGCTCCGAGCGTGCGGCGTCGGGT
GCCAAGTACGGCGATGGCAAGGGCAACAGCTTCTGGACCAAGGGCAGCGATGACGGCCTG
TTGAGCCTGAAGGGCGAAGCCGATCGGGAGTGCCATGCAGTCGAAGCCACTGAAGGCGAT
GGCAGCGCCGGCAATGCCGCGTTCCGTGCCACCGGCAATGAGCCGGGCTGGCTGGCGGTT
GTCGACGGCGACACGCCGGGCCTGCAGGTGGAAGTGGATTACGGTGAGCGTCGTTTCGAT
GTCGCCAAGCCCACCGCAGGTGCTGACGGCTGGAGTGGCAAGGCGTCTGATGGCACCGAC
GTCAAGCTCAGCTTCCAGCGCACGATCTGCCAGGACGACATGAGTGGCGAGGCGTTCGAG
GCCAAGGTGAACCTGACCATCGGCACCCGCCAGTACCACGGCTGCGGCAATTTCGGCGCG
AAGCAGCCGTAAGCTACCTGTAGAGCCGAGCCACGCTCGGCTGCAGTCCCTGTCCAACGC
ACAGCAGCCGAGCGTGGGCTCGGTGCTACACGACTGCTACATCCGATGGCCTGCCTGCGG
CGAATGCGCCGCAGGCAGGGACAGGCAGCCGATCAGCGCGAGGCGATTAGTCGGCACGGC
CCGCGAATTCGCCGGTGGCGGTGTTCACCAGCACGCGTTCGCCGTTGACGATGTACTCCG
GCACCATGATCTCGATGCCGGTGTTGAGCTTGGCCGGCTTCGGGCGCTTGGTGGCGGTGC
CACCCTTCAGTTCCGGCGGCGTCTCGATCACTTCCAGCACCACCGAGGCCGGCAGCTGGA
TCGCCACCGGCTGCTCGTCGATCACCTGCACGTAGATGCCGGTCAGGCCATCGGTGATGT
AGCCAGCGTCGTCGCCGATCACGTCCGCGTCCAGGGTGTAGGGGGTGTAGTCCTCGTCAT
CGAGGAACACGAACGCGTCGCCGTCCTTGTACGAATAGGTGGACTGGCGGCGCAGCAGTT
CGACCTCGACCAGGTTGTCGTCGGCATCGAAGCTGGCATCGAGCTTGTTGCCGCCCGGCA
CGCTGTACATGATGAAGCGGAAGCGGACGTTGCCGCCGCGACCCTGCGGCGAGCTGCGCT
CGATGTCGCGGATCTGGTACACGCCGTTGTTGTACTCGACGACGTTGCCCTTCTTGATGT
CGTTGGCTTTCATGGTGATCTAGGTCGTTGGGGGAGGGCGCCGTCCCGGCGCCCGGGGGG
GAATCACTTCGGAGCGAGGCGGGTAGCGCCGTCCAGGCGGATGGTCTCGCCGTTGAGGTA
GGTGTTGCCGAGGATGAAGCCGACCAGGCTGGCGAAGTCTTCCGGCTTGCCCAGGCGCGA
CGGGAACGGAATCGAGGCGGCCAGCGACTGCTGCACGGCCTCAGGCATGCCGTCGACCAT
CGGTGTCCAGAACACGCCCGGGGCGATGGTGTTGACGCGGATGCCGAAGCGCGACAGTTC
GCGCGCCATCGGCAGCGTCATCGAGACCACGCCGCCCTTGCTGGCGGCATACGCGGCCTG
GCCGATCTGGCCTTCATAGGCGGCGATGCTGGCGGTGTTGATGATCACGCCGCGCTCGCC
GTCGGTGCCGGCCTCGTTGTGCTGCATGCGGTTGGCAGCGGCCTTGGCCACGTTGAAGCT
GCCGACCAGGTTCACCATCACCGTGCCCTGGAAGCCGGCCAGCGGCATCGGGCCTTCCTT
GCCCAGCACGCGGCCGGCGCCCAGGATGCCGGCGCAGTTCATCGCCACGTTCAGGCCGCC
GAGGAAATCGTGGGCCTGGTCGATGGCCGCGGTCACCGCCGCCTCATCGCTGACGTTGAC
GTTGAAATAGCGGGCCCTGTCGGCACCCAGCCCGGCAATGGCGGCAGCGCCCTTGTCGTC
GTTGAGGTCGAACAGGGCCACCTTGCCGCCCTGGGCGACGAGGTGCTGGGCCACGGCCAG
GCCGAGGCCGGAGACGCCGCCAGTGATCACGGCACGTACGGAAGACAGCTGCATTGAACG
GTCCTGCAGGTTCGAGAACCGCCGATTCTAACGGAAGCCGCGACCGCCGCTGTTGTGCAC
TGCGCCGCCTTTGCGGGGCGGCGCAGTGCGGCGGTCAACCGGCGGCGGCCAGCGCTTGCC
CGGTGCGGCTGGCGGTGGCGCGGCCGAGCAGGCCGGCCAGCCAGCGGCCGGTCTCGGCCA
GTGCCGGCAGGTCCACGCCGCTGTCCAGGCCGAGGCCCTGCAGCAGGTAGACCACGTCTT
CGCTGGCCACATTGCCGCTGGCGCCCTTGGCATACGGGCAGCCACCGGCACCCGACACCG
CGCTGTCGACCACGCGCACGCCTGCTTCCAGGCAGGTGGCGATGTTGGCGATGGCCTGGC
CGTAGGTGTCGTGGAAGTGCACGGCCAGTGCTTCCATCGGAATCTCGGCAGCGACCGCCT
GCAGCATCGCCCGTGCCTTGCGTGGGGTGCCGACGCCGATAGTGTCGCCCAGCGAGATTT
CGTAACAGCCCATCTGGTGCAGGGCGCGTGCAACGCGCACCACATCAGCCAGCGGCACTT
CGCCCTGGTAGGGGCAGCCGAGCACGGTGGAGACGTAGCCGCGCACGCGCACGCCATCGG
CGGCGGCACGGCGCAGGATCGGCTCGAAGCGCGCCAGCGATTCATCGATGCCGGCATTGG
TATTGGTGCGGTTGAACGCCTCGGACGCGGCGGTGAACACCGCCACTTCCTCCACGCCCA
CCGCACGGGCGCGGTCGTAGCCTTGTTCGTTCGGCACCAGTACCGGGTAGTGGATGCCGG
GCCGGCGCTGGATGCCGGCGTAGACCTCGGCGGCATCGGCCAGCTGCGGGATCCACTTCG
GGCTGACGAAGCTGGTCGCCTCGATGCTGCGCAGGCCGGTGGCCGACAGGCGGTTGATCA
GTTCGATCTTGTCGCCGGTGGAGACCGACTGCTTTTCGTTCTGCAGGCCGTCACGCGGCC
CGACCTCGACGATGCGGACGTAGTCGCTCATGCGGTTGCCCCATTGGCAGGGCGGTGGCA
GACCGCCTCGATGTTGTTGCCATCCGGGTCCAGCACGAAGGCGCCGTAGTAGTCCGGGTG
ATACCACGGGCGCAGGCCCGGGGCGCCGTTGTCGCGGCCACCGGCGGCGAGGGCGGCGGC
ATGGAAGGCGTCCACCTGGTCGCGGCTGGCGCAGGCGAAGGCCACATGCACGCCATGGCT
GGCGGTGCCACCATTGCCAAGCCAGAAGAACGGCTTGCCGTCGCTGCCGAAGCCGATGTG
GTCGTGCGCGCCGGTCTGTTCGGCGGTCACTTCCATCACCACGCCGATCTGCAGCGGCGC
CAGTGCCTGCAGGAAGAAGGCCTTGCTGCGCGCCAGGTCGGCGCTGGTCAAACCAAGATG
ATCGAGCATGTTCAGGCTTCCGTGACCCAGTGGGGCGCGCGCTTGTCGAGGAAGGCGCCC
AGGCCTTCCTGGCCCTCGGCCGACACCCGCAGGCGCGCGATCAGGGCGGCATTATCGCGA
TCCAGGGTGTCGCGGTCATGGCTGTCGCGGACCTGGCGGACCAGTTGCTTGGCGGTGGAC
GAGGCGATCGGGCCGGCCTTGTCGAGCAGGGCCAGCTGGCGTTGCACGGCCTCGTCCAGG
CGTTCGGGCTCGACCAGCTGGTGGACCAGGCCGATGCGCAGCGCAGTGTCGGCGTCGAAA
TGCTCGCCGGTGGCGAACCAGCGGCGGGCCTGGCGCGGGCCGATGGCTTCGATCACATAG
GGCGAGATCACCGCCGGCAGCAGGCCGAGGCGGCTTTCGGTCAAGCCGAAGCGGGCCGAG
GTGCTGGCGATGGCGATGTCGCAGCAGGCGACCAGGCCGACGCCGCCGCCGAAGGCCGCG
CCATGGACCCGGGCCAGGGTCGGCTTGGGCAGCTCGTCCAGGGTGCGCATCAGCCGGGCC
AGGGCCAGCGAGTCCTCGCGGTTATCGGCTTCGCTGGCCGCCGCCATGCCGCGCATCCAC
TGCATGTCGGCACCGGCCGAGAAGGAGGCGCCGTGGCCGGCCAGCACCACCGCGCGCACC
GAAGCATCGTGGCCGGCGGCCTCCAGTGCGGCGGTCAGCCGGGCGATCAGCCCGGCGTCA
AAGGCGTTGTGCAGCTCCGGCCGGTTCAGCCAGAGGGTGAGGACGGCGCCGCTGCGCTCG
ATCTGCAAAGCATCGTTCATGGGATTCCAGGGTCACTCCATACCTGTATGGATCATAGCG
GGCCATTGGTCATGGGCCATGACGCGACGCGGGAATGTTAGAATCGAGAACCATTTACAT
CCAGCAGAGAACACGCTAGATGACGCTGTCCGAACTGCCGCTGCACACCTCGGCCGTGGT
CGAGTCCGTGCAGGACCTGCATGCCAACGATGCCATCGCCCGTCGCCTGCGCGAGCTGGG
TTTCGTGAAGGGCGAGGAAGTGCGCCTGGTGGCCAAGGGTCCGGTGGGGGGAGAGCCGCT
GCTGGTGCAGGTCGGGTTCACCCGTTTCGCGCTGCGGATCAGTGAAGCCAAGCGGGTCGT
GGTCGACGCCGCCAGCCAGGAACGACGCGCATGACTGCTACTGCCACTACCGCCCCCTTG
CGCGTTGCGCTGGTTGGTAACCCCAACAGCGGCAAGACCGCACTGTTCAACCAGCTGACC
GGCAGCCGGCAGAAGGTTGCCAACTACACTGGCGTCACCGTCGAGCGCAAGGAAGGCCGT
CTGCGTGCGCCGTCCGGCCGCGAGTTCGCGGTACTCGATCTTCCGGGCGCCTACAGCCTG
CATCCGGCCAGCCTGGACGAGGCGATCACCCGTGACCTGTGCCGGGGCTTCTACCCGGGC
GAAGCCGCGCCGGATGTGCTGCTGTGCGTGATCGACGCCACCAACCTGCGCCTGCACCTG
CGCTTCGCGCTGGAACTGCGCGAGCTGGGCAAGCCGATGGTGGTGGCGCTGAACATGGTT
GATGCGGCCCAGCGCCGTGGCATCCAGGTGGACGTGGCCGCGCTGGAGCGCGAGCTGGGC
GTGCCGGTAGTGGAGACCGTGGCGGTGCGCAAGCAGGGCGCCAAGGCCCTGGTCGAACGC
CTGGATGCGATGGTCCCGCACCTGGATGCACCGGTGCCGGGCCCGGAAGGTGGCATCGAT
TACCACGCCAAGGTGCGCGAGATCCTGTCGGTGGCCGTGCGCATGCCGGCGCGGACCGCG
AAGATCGACGACGCGCTGGACCGCTGGCTGCTGCACCCGGTGTTCGGCCTGATCAGCCTG
GCGGTGGTGATGTTCCTGATCTTCCAGGCCGTGTACGCCTGGGCGACGCCGCTGATGGAC
GCCATCGAGGCCGGTTTCGCCTGGCTCGGCGCCTTCGTCGGCAGCGTGCTGCCGGAAGGC
CCGCTGGCCAGCCTGCTGACCGACGGCATCATCGCCGGTGTCGGTGGCGTGGTGGTGTTC
CTGCCGCAGATCCTGATCCTGTTCTTCTTCATCCTGGTGCTGGAGGAATCCGGCTACCTG
CCGCGTGCGGCGTTCCTGCTCGACCGCATGATGGCCGCTGCCGGCCTGTCCGGTCGCTCG
TTCATCCCGCTGCTGTCCAGCTTCGCCTGCGCAGTGCCGGGCATCATGTCCACGCGCAGC
ATCCAGGACCCGCGTGACCGCCTGGCCACGATCCTGGTGGCGCCGCTGATGACCTGTTCC
GCACGCCTGCCGGTGTACGCGCTGCTGATCGGTTCGTTCATTCCGCAGAAGACGGTGTGG
GGCGTGTTCAACCAGCAGGGCCTGGTGCTGTTCGGCCTGTACGCGGCCGGCATCCTCAGC
GCGCTGGCGATGTCGTGGATCATGAAGAAGTGGCGCCGCGACAAGAGCGAGCATCCGCTG
ATGCTGGAACTGCCGTCGTACCGCCTGCCGCACGTGCGTGACCTGGCGGTCGGCCTGTAC
GAGCGCGGCATGATCTTCCTCAAGCGCGTTGGCGGCATCATCCTGGCGCTGACCATCCTG
CTGTGGGTGCTGCTGTCGTTCCCGGCAGCGCCGGCGGGGGCCACCATGCCCGCGATCGAT
TACAGCTACGCCGGCCAGATCGGCCATGCGATGGCGGCATTCTTCGCGCCGCTGGGCTTC
AACTGGCAGATCTGCATCGCGCTGATCCCGGGCCTGGCCGCGCGTGAAGTGGCGGTGTCT
TCACTGGCCACCGTGTATGCGCTGTCGGCAGCCGATGACGATGCCGCCAGCCAAGCACTG
ACCCCGCTGATCAGCGATGGCTGGTCGCTGGCCACCGCACTGTCGCTGCTGGTCTGGTAC
ATCTACGCCCCGATGTGCATCTCGACGCTGGCCACCATCAAGCGCGAGACCAACTCGTGG
AAGCAGATGGGCTTCGCTGCGTTCTACCTGTTCGCGGCGGCCTACGTGGCCGCCCTGATC
ACCTACCAGGTGACCAGGGCGCTGGGAGGCGGCTGATGGATGCCGGCCTGCTGATCCAGT
ACCTGATCATCGCGGTGGCCGTGCTGGTCAGTGCCTGGGTGGTGCTGAAGAAGCAGTTCC
CCGGTACCGTGCGCAAGCTGCGCGGTGCGTTGGCGCTGGCCCTGCTGAAGCCGGGCCGTG
CTGCCTGGCTGCAGGCGCTGGGGCGGAAGGTCGCGCCGCCGGCGAGCGGGAGTGGTGGCG
CCTGTGGCGGTTGCGACAGCTGCGGGCCGACTCCGCCGAAGCGGCACTGACGCTGCTTCT
CCTGCGCTGGTGGGTGCGAACCTTGGTTCGCACGCTTCCGGGGTTCAGACCTCTCTGCGG
ATGATCGCCCGGAAGCGTCCATCCCGATTCAATTGCCGCACCGATTCCCGGTTCCCATGG
GTTGCCGCGAAGCCGGCCACGTCGGCAAGGGCATCGAGCAGCAGGCCTTTCAGTCCGTCG
CGGTTACCAGCCTGCAGCAGGTCTTCAAGATCCTGCTGGATGAAGGCCCGGCGCAGGCCT
GGTGTCTCTTCGATCCGCCAGTCGACGTGGGGCGTGGGAATGCTGGAGCGGTACCTGAAA
GCCGTTTCAAGATCGTCAGGTGCGAGGGGATGCTCGAGCAGCTCTGGAAAGTAGAGTCCA
GCATTCACATAGAAACCCCGGCTTTCGCTGGCACGCTGGTGATTCACGACAAGCAGGGCG
TCATCCAGCAAGCGGTAGCGGGTAGTCGTGGTCCCGGCAAAGCCGGTCTTCCTGGCGCAC
TTGCTGAAGACAGTCGAGGATTTCATGGGCTTTGCCCGGGCCGGAACAGGGGGGGGCACA
GCCTTGAGGCGCGGTGCCTGGCGGTCAATTGGCAAACGCGACACGCGGAACACTGGCCAC
CATTTCATCCACGCATGGCGTGGATCTACCAGGCGCGTGAGCCCAGGTCCGCCGCCAGCG
CCAGCCACTTGCTGCGTTGTGCCGCTGTACTGCTGCGTACAGCGCCAAGGCGGCTGACAC
GCACCGGGCGGATGCCGCAGAACTGCAGGATGGTGGCGCGGATCTGGGCGACGCCCGGGT
CGCGGTAGATCCAGCGGTAGTACCAGGGCGGCGTATCCAGCGTGGTGATCACCCGCGCGC
TGCGCCCGGCCAGCAGCCGGTCCCACCACACCGAATCGCGCCGGTAGCGGAAGGCGTACC
CCGGCAGCAGCACGCGATCGAAGAAGCCCTTCAGCAGTGCCGGCATCGCGCCCCACCAGG
TGGGGTAGACCAGCACCAGGTGATCGCAGGCCTCGATCGCTTCCGCGGCGTCCTGCAGGT
CGGCTTCCAGCGGCTGGATCTGACGGTAGCCGTGGCGCAGTACCGGGTCGAACTGGAGGT
CACCCAGCGCGATCAGGCGTACCTGGTGACCGGCGTTCTCGGCGGCGGTGGCGTAGCGCT
GGGCGAGGGCGCCGCACAGGCTGTCGCGGTCGGGATGGCCGAGCAGGATCAGGATGGAAC
GGGACACGGCAACCTCGGGCAATGGAAAGTGCGCGAGGTTGGGGTCTGCCCCAGGGGCAG
AGTCAAACCGGGGTGGTGCAGCCGCTGGGTTCCAGGATGCAGTCGCCGCTGCCGGAGTGC
AGCCACTGCTGCAGTTCGTCGCTGACCAGCTGCAGGTCGCGCTCGACCTGTGCCAGCCGC
ATCCGCTCGTCGGCGATGCGGCCGCGCTGCTGCTCCAGCAAGGCCAGTACCGCTGGCCAG
TCGAGCCGTCCATCGCGGCCCTGCAGGCGTGAGATCGCGGCCAGGGTGATGCCCAGCCCC
AGTGCCTGACGGATCAGCTGCACCCAGGCCACGTCCTGTTCGCTGTAGTCGCGATAGCGG
TTCAGGCGTGGCACCGGCGGCAGTAGTCCGCGCGCCTCGTACAGGCGGATGGCCTTGGCA
CTGGCGCCGGTCAGGCGGCTGACTTCGGAGATGCGCATCGACTCAGTCCCGCACCAGCCC
GCCATCGACCACCAGGTTCTGACCGGTCACCGCGCGCGACCAGGGGCTGGCGAAGAACAG
CGCGGCATCGGCGAACTCGGCCGGCGTGGTGACGCTGCGCAGTGGCGTGTTGGCGGCGAT
GTAGTCGAACACTGCTTCCGGGGTGGCGGCGCTGGCATCGGTGGTGCGCAGCAGGCCGCC
CGACAACATGTTCACGGTGATGCCATGCGGGCCGAGGTCGCCGGCCAGGGTACGGGTCAG
CGACAGCAGTGCGGCCTTGGCGGCGGTGTAGTCGTGATAGGGCACCACCGGATTCTGGAA
CAGGTTGGTGCCGATGTTGATCACCCGACCGAAGCGACGGGCCTGCATGCCGGGCAGGGC
GGCCTGCACGGTGTTCAGCGCGCCGCGCACGCTGCCCTCGAACTGCGCCTGGAACGCCGG
CCAGCCGATGTCGGCGGCGCTGTCGCGGGCATCACCATTGAACGAGAACGCTGCCAATGC
ATTGTTGACTACGGTGGTGACGCCCTGGCCGAAGTGGGCCAGGGCGTGCTGCAGCATTGC
ATCGACCTCGGCGCGCTCAGTGACATCGGCCGGCAGCGCGATCGCCTGTCCGCCCAGCTC
GGCAGCCAGAGCACGTGCGGCGCCTTCGCTTCGGTGGTAGTTGATGATGACGCGCGCGCC
CTGGGCGGCGAAGGCGCGGGCGATGTGCTGGCCAAGTCCGCGCCCGGCACCGGTGACCAG
CACCAGCTGTTCGCTGATCTGCATGAGGGAACTGCCATCCATTGCATGAAAGGGCATGCA
GCGTAGCAGCGATGGCGCTTGCCGGAGCGGGCGTGCTGCCGCTAGCCTGCAGGCATGAAC
CAGACTCCCCTGCGATTGCTCATCCACGGTGCCTCCGGGCGCATGGGCCAGGCCCTGCTG
CGGCTGGCCGCCGAACATCCCGAAACCCTGCAGATCGCCGCTGCGGTGACGGGTCGTGCG
CCGGCCCAGCGCGTGGTCGATGGCGTACCGTTCTTCGCGGCCAGCGAGCTGCCCGGTGCG
CCGGCATTCGACGTGGCGATCGACTTCAGCCTGCCCGAGGGTTTCGACCCGATTCTGGCA
CTGTGCGTGGAACGTGGTGCGGGGCTGGTCTCGGGCACTACCGGCATTTCCAGCACGCAG
CGCCAGGCGCTGGAGGCGGCGGCGGCGAGGATCCCGCTGGTCTGGGCGTCGAATTTCAGC
CTGGGCGTGGCGGTGCTGGACGAGCTGGTCGAGCGTGCGGCGCAGGCGCTGGCCGGCTGG
GACTGTGACATCGTCGAGTCTCACCACACCCAGAAGAAGGACGCGCCGTCGGGCACTGCA
CTGACCCTGGGCGCGGCCGCGCAGCGGGGCGGGGCGGAGCCGCACTATGCCAGCCTGCGC
GCTGGTGACATCGTCGGCGAGCATCTGGTGCAGTTCACCGGGCTGGGCGAGCGCATCGAG
CTGGTGCACCGGGCCACCAACCGCGACATTTTCGCCCGCGGCGCCCTGTTCGCCGCCCGC
CAGCTGCAGGGCCGCGCCCCGGGCAGCTACCGGGTACGGGACCTGCTGGCGTAAGGCGGT
AGTGCCGGCCGCTGGCCGGCAACCTTGGGTTACGGGGCGCCAATGGGATTGCCGGCCAGC
GGCCGGCACTACCCGGTAGCGGGTGCCGCATACGCCGCCGGATTGAAATGAATGCGCAAT
CGCCCGTTCATGAAGCGCGATAACCGCTGGCGCGAGCGCCCCGGCAGCGCTACAATTCGC
ACTCGCCGAATCACGAAAGCCGGACCGGTCCCAGACCGCACGTCCGCGCTTTTTTGCAAC
CGGATTTCCGTGAAGCGCAGGCGTGACTTCGGCAGCCCCCTCGGTAGCCAAAGTGAGATT
CCCGTGACCCAAGCCGCAATCCTCGTCCTCGAAGACGGCACCGTATTCGAGGGCGAATCC
GTAGGCGCGCCCGGCCTGTCCGTCGGTGAGGTGGTGTTCAACACCGCCATGACCGGCTAC
CAGGAAGTATTGACCGACCCGTCCTACGCCCGGCAGATGGTCACGCTGACCTATCCGCAT
ATCGGCAACACCGGCATGACCGACCAGGACAATGAAGCGTCCAAGGTGTGGTCGGCCGGC
CTGATCGTGCGCGATGTTCCCCGTCGCCCCAGCAACTGGCGCAGCCAGGTGTCGCTGCAG
GACTGGCTGATCCAGCGTGGCGTGGTTGCCATCGCCGGCATCGACACCCGCAAGCTGACC
CGCATCCTGCGCGAGAAGGGCGCGCAGAACGGTGCGCTGATGGCCGGCGACATCGACGTG
GAAAAGGCACTGGAAGCCGCCCGCAAGTTCCCGGGGCTAAAGGGCATGGATCTGGCCAAG
GTCGTTACTACCGAGAAGACCTACACCTGGACCGAGGGCCAGCTGGACCTGGATGCCAAT
GCCTTCGTCAGCGTGCCGGCCAAGTACAAGGTCGTGGCCTACGATTTCGGCGTGAAGACC
AACATCCTGCGCATGCTGGCCGAGCGCGGCTGCGAAGTGACCGTGGTGCCCGCGCAGACC
CCGGCCGCCGAAGTGCTGGCGCTGAAGCCGGACGGCGTGTTCCTGTCCAACGGCCCGGGT
GACCCGGAACCGTGCGACTACGCCATCGAAGCGATCAAGACCTTCATCGACGTGAAGATC
CCGACCTTCGGCATCTGCCTTGGCCACCAGCTGCTGGGCCTGGCCTCGGGCGCGCAGACC
ATGAAGATGGGCCACGGCCACCACGGTGCCAACCACCCGGTGCAGGACCTGGACAGCGGC
CGGGTGATGATCACCTCGCAGAACCACGGCTTCGCGATCGATGAAGCGACCCTGCCGCCG
ACCCTGCGCGTGACCCACCGCTCGCTGTTCGATGGCACCAACCAGGGCGTGGCCCGCACC
GACGTGCCGGCGTTCTCGTTCCAGGGCCATCCGGAAGCGTCGCCGGGCCCGACCGATGTC
GGCCCGCTGTTCGACCGCTTCGTGGTGCTGATGGAGCAGGCCAAGGCGTGATCAGTACGC
CGCCGGCCCCCCGGTGGCGTCGCGATGGACCGTAAACCCCGCATCGCTGCTGCCCCTGGC
GCGGCGCTGCGGATCAAGATTCCTGATCGACAGCGTGCGATCACTCCCCCTTGTCACGCT
GTACTGACTTAGAGAAGAAAATGCCCAAGCGCACTGACCTCAAGACCATCCTCATCATCG
GTGCTGGCCCGATCGTCATCGGCCAGGCCTGCGAGTTCGACTACTCCGGCGCCCAGGCCT
GCAAGGCCCTGCGTGACGAGGGTTACCGCGTGGTGCTGGTCAACAGCAACCCGGCCACGA
TCATGACCGACCCGGAGATGGCCGATGCCGTCTACATCGAGCCGATCAACTGGCAGACGG
TCGAGAAGATCATCGCCAAGGAAAAGCCCGATGCGCTGCTGCCGACCATGGGTGGCCAGA
CCGCGCTGAACTGCGCGCTGGACCTGGCCGACCACGGCGTGCTGGAGAAGTACAACGTCG
AACTGATCGGCGCCAAGCGCGAAGCGATCCGCATGGCCGAAGACCGCGAGCTGTTCCGCG
TGGCCATGGGTGAGATCGGCCTGGAATGCCCGACCGCCGCCGTCGCCCACACCCTGGACG
AAGCGCTGGAGATCCAGACCCGCGTTGGCTACCCGACCATCATCCGCCCCAGCTTCACCC
TGGGCGGCAGCGGTGGCGGCATCGCCTACAACCGCGAAGAGCTGGTCGAAATCGTCAGCC
GCGGCCTGGAACTGTCGCCGACCACCGAAGTGCTGGTGGAAGAGTCGGTGCTGGGCTGGA
AGGAGTTCGAGATGGAAGTGGTCCGCGATACCGCGGACAACTGCATCATCGTCTGCTCGA
TCGAAAACCTCGACCCGATGGGCGTGCATACCGGTGACTCGATCACCGTGGCCCCGGCGC
AGACCCTGACCGACAAGGAATACCAGCGCCTGCGCGATGCCTCCATCGCCGTGCTGCGCA
AGATCGGCGTCGATACCGGTGGCTCGAACGTGCAGTTCGGCATCAACCCGAAGACCGGCC
GCGTGGTCGTCATCGAGATGAACCCGCGCGTGTCGCGTTCCTCGGCGCTGGCGTCCAAGG
CCACCGGCTTCCCGATCGCCAAGGTCGCCGCCAAGCTGGCCGTGGGCTACACCCTGGACG
AACTGAAGAACGAGATCACCGGCGGCCTGACCCCGGCCTCGTTCGAGCCGTCCATCGACT
ACGTCGTCACCAAGATCCCGCGCTTCGCCTTCGAGAAGTTCCCGGCCGCCGACGCCCGCC
TGACCACCCAGATGAAGTCGGTGGGCGAGGTGATGGCGATGGGCCGCACCTTCCAGGAGT
CGGTGCAGAAGGCCCTGCGTGGCCTGGAAACCGGCAAGGTCGGCTTCGACCCGACCGGCC
TGGACCTGGGCAACGAAGACGACCTGCAGACCCTGCGCCGCGAACTGAAGGCACCGGGTC
CGGAGCGCCTGTTCTTCGTCGCCGATGCATTCCGCGCCGGCATGAGCGTGGAAGAGATCT
ACGCGCTGTCGTTCATCGATCACTGGTTCCTGGACCAGATCGAGGAAATCATCGCTGCCG
AAGCTGACGTCGCCGCCGGTGGCATCGACGCACTGGACGCCGCACGCCTGCGCAAGCTGA
AGCGCGCCGGCTTCTCCGACGCACGCCTGGCGCAGCTGACCGGCACCAACGAAGCCGCCA
TCCGCGCGCTGCGTCGTGCGCACAAGGTGCGCCCGGTCTACAAGCGCGTGGACTCCTGTG
CCGGTGAATTCTCCACCGGTACCGCCTACCTCTACTCGACCTACGAGGACGAGTGCGAGG
CCGCGCCGAGCAACCGCGACAAGATCATGATCCTGGGCGGTGGCCCGAACCGCATCGGTC
AGGGCATCGAGTTCGACTACTGCTGCGTGCATGCGGCACTGGCGCTGCGCGAGGATGGCT
ATGAAACCATCATGGTCAACTGCAACCCGGAAACCGTGTCGACCGACTACGACACCTCCG
ACCGCCTGTATTTCGAACCGCTGACCCTGGAAGACGTGCTGGAAATCGTCGAACTGGAAC
AGCCGAAGGGCGTGATCGTGCAGTACGGCGGCCAGACCCCGCTGAAGCTGGCGCGCGCGC
TGGAAGCCAACGGCGTGCCGGTGATCGGTACCAGCCCGGATTCGATCGACCTGGCCGAGG
ACCGCGAGCGCTTCCAGCAGCTGGTCGACAAGCTGGGCCTGAAGCAGCCGCCGAACCGCA
TCGCCCGCAACGACCAGGAAGCGCTGCTGCTGGCCCGCGAGATCGGCTACCCGCTGGTGG
TGCGCCCGAGCTACGTGCTGGGCGGCCGTGCGATGGAAATCGTCTACGGCGAAGCCGACC
TGGCCCGCTACGTGCGCGACGCGGTGAAGGTGTCCAACGATTCGCCGGTGCTGCTGGACC
GCTTCCTCGATAACGCCGTCGAGTGCGACGTCGACATCATCGCCGACAAGGAGGGCAACG
TCCTGATCGGTGGCGTGATGGAGCACATCGAAGAAGCCGGCGTGCACTCGGGCGATTCCT
CGTGCTCGCTGCCGCCGTACTCGCTGTCGGCTGAAACCCAGGCCGAGCTGCGCCGCCAGG
TGGTGGAGCTGGCCAAGGCCCTGAACGTGGTCGGCCTGATGAACACCCAGTTCGCGATCC
AGACCAGCGACGAAGGTGCCGACACCATCTACCTGCTGGAAGTGAACCCGCGTGCCTCGC
GCACCGTGCCGTTCGTGTCCAAGGCCACCGGCATGCCGCTGGCCAAGATCGCGGCGCGCT
GCATGGCCGGCAAGAGCCTGGCCGAGCAGGGCGCGACCAAGGAAATCGTGCCGGACTATT
ACTCGGTGAAGGAAGCGATCTTCCCGTTCGCCAAGTTCCAGGGCGTCGACCCGATCCTCG
GGCCGGAGATGCGCTCCACCGGTGAGGTGATGGGCGTGGGCCGCAGCTTCAACGCCGCCT
TCGCGCGTGCGCAGGAAGCCGGTGGCATCAAGGCACCGCCGGTCGGCAAGGCCTTCGTTT
CGGTCCGCGATCCGGACAAGAAGCGCGTGCTGCCGGTGGCCAAGGCGCTGCTGGCGCGTG
GCTACAGCCTGGTCGCGACCCGTGGCACCGCCGCGTGGCTGCAGCAGCACGGCATGGACT
GCGAGATCATCAACAAGGTGGTCGAAGGCCGTCCGCACATCGTCGACTCGATCAAGAACG
GCGAGATCGTCTACATCGTCAACACGACCGAAGGTCGTTCGGCGATCAACGACTCGTTCT
CGATCCGTCGCGAGGCGCTGCAGCATCGCGTCACCTACTCGACCACCATTGCCGGCGCCA
AGGCGCTGGTGGATTCACTGGAATTCCGCGGCACCGGCCCCGTCTGGTCGCTGCAGGAGC
TGCACAAGGAGTTGAATGCATGAGAGCCCCCATCACGATGAAGGGCGCGCAGAAGCTGCG
CGACGAACTGGATCACCTGAAGTCGGTCAAGCGCCCGAAGGTGATCGCGGCCATCGCCGA
AGCGCGTGAGCATGGCGACCTGAAGGAGAATGCCGAGTACCACGCCGCGCGCGAGGAACA
GGGCTTCATCGAAGGCCGCATCAAGCAGCTGGAAGGCGAGCTGTCGCACGCCGAGATCAT
CGACGTGAGCAAGCTCAATGCCGGCTCCAAGGTGGTGTTCGGCGCCAGCGTGACGCTGGC
CGACGTGGAAACCGACGAAGAGAAGAAGTACCAGATCGTCGGTGACCTGGAGGCGGACAT
CAAGCAGGGCCTGATCGCGATTTCCTCGCCGGTGGCGCGCGCGATGATCGGCAAGCTGGA
AGGTGATTCGATCGTGATCGACGCCCCGGCCGGCCAGCGCGAGTACGAGATCGTCAGCGT
CAGCTACGTGGACTGACCCGGTGGCAACGGCGACCCTGCTGTTGCCGGCACGCAGCCGCT
TTGCCGCGGCTGCGCTGCCGGACGATGTGGCGCGCGCGCTTGGCCGCGCCACGACGGTGC
AGGTCGCACCGGGTGAACGCGCGCAGCTGACGCGCCATTTCACGGTCGCCGCGCCGCAAT
GGCCGGTGGCCGCGTTGACCCGCCAGCGCGACGTCGGCGATGCCGCTGGCGCCAGCTGGC
TGCGTGCCGATCCGGCCTGCATGGTGCCGGACATGCACGGCGCGCGGATGATGGCCTATG
GCGAAACGCTGCGACCGACCCTGGCCGACTGCCTGGCCCTGCTGCCGGTGCTGCAGCCGT
TGTTCGCCGATGCCGGATTCGTGCTCGACGCACCGGACCCTTCGCGCTGGTACCTGCGCC
TGCCGATCGACCTGGCCCTGCCGGACTTCGACAGTCCGGACGAGGTGCTGGGCGATGACC
TGTTCTCGCACCTGCCGGAAGGCGAGGGCGGCCGCCGTTGGCGGGCGCTGATGACCGAAG
CGCAGGTACTGCTGCACAACCATTCCTGGAACCAGCAGCGCGCCGCGCAGGGACAACAGC
CGATCAATTCGCTGTGGTTCTGGGGTGGTGGCGTGATGCCGGTATCGGTCAGCACGCCGC
ATGCGCAGGTGCGCAGCCGCGATGCGCTGCTGCAGGGCCTGGCTCTTGCGGCTGGCGTAG
CCGTGGATGGCGAGCAGGCGGTCGATGCACTGGTTGATCTGCGCCAGCTGCGCTCGCTGC
AGCAGCTCGGCAACGATGCGATCCGTCCGCTGCTGGCCGCGCTGAAGCGCGGCGAGCTGC
AGCGGCTGGTGCTGGATTTCGAGGACGGCCTGCAGTTCCAGCTGGATCGCGGACAGCGCT
GGCAGTTCTGGAAGAAGCCGCGCCAGCTTCACGACTGATCGGGGCCTCGGCCGAGCGGGG
TCGGATCCGTTTTCCTAGGGAAAACGGCTCTGACCCCATTTTGTCTATCGATATCTGAAA
GATGTGTCGACCAAGGTCGACACCTACCAGCAGCGGCGTGAACCTGTCGAAGGTGGGGCG
GTGTCGGATTGCGGGGTGTCAGCCGCATGGATGCGGCTGCCAAGCCTACAGGGACGTACT
TGCGGCGTCCCCGCAATCCGACACCGCCCCGCCAACCCACGGACTCCCCGCTGTTGCTGT
TGCTTCGGATGTTGCTTCGGCAGGTGCAGGGCGCAGCCCTGCAAACAATCACCTCACCGT
GCTGACCACGGTCGGCAGCTGCCAATGCCCTCCCGCCACGCCGCGGCACTGCCCGGTGGT
GAACTCGCCGCTCTTCACGAATCGCGCGCCATCCCACGCCCAGTCGTGGCCGGAGTAGCA
GTCACCGATGCCGCGTCCACGGAAGCGCCCGCGCAGCGTCGCGTCATCGCGATCAAAGTC
CTCCGCGTTGGAGGTCACGAACTTCGCCTGGTACGGCGCCTTGTCCTGCACTACCCAGTA
GCCGCTGCTGAAGTTGTAGGCACCCATGAAGCAGCTGGTGCTTGCCAGTACATGCTGGGC
GTCCAGTCGCTGGATCTCGATCTCGTCTGTCCCACCCTCGCTCAGGCGGCCGCACTCATC
CGGCTTCGGCAGGCTGGCGATCAGTGCCTTGCGCAGGCCCGGTGCGTTCGCCAGTGCCGC
GTCCGAGGCGCGCGGTGCCACCAGCGTGCCGCGCATGATCACTGGCACCGGCAACGCCGC
AGGCACGCTCGCTTCAGCCTTGTCGCCACGCCGCACCAGCGCACCGGGCGTGCCCAGCCG
GCCCTGGGCCTCGTCCATCTTCAGCAGTACGGCCGCTGCACCACTGTCGGAGATCGGCCA
CGCCTTGCCCTTGCCGTCGATGATGTCGATGCGTGCGTGGCGCGGCAGCGCGGCGACCAG
CGCATCGGTCTGTCCCTGCTGCAGCAGTACTTGATCTCCGTCGCCGGTGTCGCGCACCGG
GCCCAGGTCCTTGCCGTTCAGGCGCAGGCGCAGCGCCCCGGTCGGCGTCGCGCTTTCGCC
ATCCTCGCCATTGCGCAGCCGCGCGAGCACCTTCGTACCCGGGCCGCCCGCGCGTTCCAG
CATCAGGCTGAGCAGATTGCCGGGTTGTTCTGGACTGTAGCCGGCGGCGCGGCAGGTGCG
GGTGTTGTCGCAGGCCAGCGACCAGTCGTTGTGCTGGAACTGCACGCCGGCCTTCGGTTC
GGGCGTGGCGGCGTGGGTGGCCGGGGCCAGGGCGAGGCCCAGCAGCGCGGGAAGGAGCGT
GCGATGCATGCGTTGAAGTCCATTTCCGGGCCGACAAGCATGGAAGATAGGCTGGCAGAT
TCCAAATGCCAGCGATCGGGGTGGAGCCTTCTGCGGGCAGAGAGATCCGACCCCGCGCTA
TCATGGGGATGTCTTCCGCAACCCGGCGATGCCGATGTCCCTTGCCGCCGATGCTGCGCA
GCCGTCCTCTGATACGCCGATGATCCGCCGCCGCGATGCGGTCGTACCCGGCAGCTGGCC
AGACGGCACGCTGCCACTGCTGGCGCGACTCTATGCCAGCCGCGGCGCCGGTACGCCAGA
GCTGGCACTGCCGAAGCTGGGCAGCCTCCACGCGCCGGAGCTGCTGACCGGCATCGATGA
TGCGGTGGGTCTGCTGATCGAGGCCATCGCCAACGACAAGCGCATCCTGGTGGTCGGCGA
TTTCGATTGCGATGGCGCCACCGCCTGTGCGGTCGGCGTGCGGGGCCTGCGCATGCTCGG
CGCGCAACACGTCTTCCACGCGGTGCCGAACCGCATGGTGCACGGCTACGGCCTGTCACC
TTCTCTGGTGGAGGAGCTGGCCGCGCTGCAGCCGGACCTGCTGGTCACGGTCGACCACGG
CATCGCCTGCCATGCGGGCGTGATCGCGGCCAAGGCGCGGGGCTGGCAGGTGCTGGTCAC
CGACCATCACCTTCCCGGGCCGCAGCTGCCGCCGGCCGATGTCATCGTCGATCCCAATCT
CGACGGTGATGCGTTCCCCAGCAAATCGCTGGCCGGCGTCGGCGTGATCTTCTACGTGCT
GATGGCCCTGCGCCGGCACATGCGCGAGGCCGGTGTCTTTGCCGATGGCAAGGGGCCGGA
CCTGACCACGCTGCTGGACCTGGTGGCGGTCGGCACCGTCGCCGACCTGGTGGTGCTGGA
TCCGAACAACCGGGCACTGGTCAGCGCGGGCCTGCGCCGTCTGCGCGCGGGGCAGGCCTG
CGTCGGCCTGCGAGCGCTGATCGAAGCCAGCGGCCGTGATGCGGCGCGGCTGACCGCCAC
CGACATCGGCTTCGCGCTCGGCCCGCGCCTGAATGCCGCGGGCCGGCTGGAAGACATGGC
GCTGGGCATCGCGCTGTTGCTGACCGAAGACCCGCGCCAGGCGCGGGAGATCGCGCAGAC
GCTGGAGCAGATCAACTCGGAACGCCGCGCGGTGCAGCAGGCGATGACCGATGACGCCGA
GCAGGCGTTGACCCGCGTGGTGCTGGACATGGCCGGTCAGCGACCGGTGGCGGCCTGCCT
GTTCGATGCCGACTGGCATCCAGGCGTGGTCGGCCTGGTCGCATCGAAAATGAAGGATCG
CCTGCATCGCCCGGTGATCGCCTTCGCCCCGGCCGAACCCGGCGCCGACACCCTGCGCGG
CTCGGCGCGCTCCATTCCCGGCCTGCACATCCGTGACGCGCTGGCGTTGGTCGATGCGCG
CCATCCGGGCCTGATCGAGCGCTTCGGTGGGCATGCCATGGCGGCCGGGCTGAGCATGCG
GCTGGATCACGTCGATGACTTCAAGGCCGCCTTCGTCGCCGTGGTGCTGGAGATGCTCGA
TCCGGCCGCATTGCAGCAGCAGGTGCTCAGTGACGGCGAACTGGCCGCCGACGAGCTGGA
CCATCGCCACGCCGATGCGCTGCGCCTGGCCGGGCCGTGGGGCCAGGGTTTCCCCGAGCC
ACTGTTCGACGGCCACTTTGAAGTGGCCAACTGGCGCGTTCTGAAGGAACGCCACCTCAA
GCTGGAGCTGCGCCTGCCCGGCGTGCCCGGCACCATCAATGCCATCCATTTCGGCGGCTG
GCACGGCAATGCGCCTGGCCGCCACGTGCACCTCGCCTACCGCTTGGCCTGCGACGACTA
CCGTGGCGGCAGCGCCATCCAGCTGATCATCGAACACTGCCTGCCCGCCTAGAAAAAGGG
GACGGAGGGGATTAAGCCGCTTTTGCCTTGTTGGCCAATTGCGACTTAATCCCCTCCGTC
CCCTTTTTGGGGCCCCGCCAACCCCGTTACGGTTGCTGGTGCGTTCAACGATCCACGATC
CCACTGGAGTCCGGTCATGGTCTTCGCCCGTTGCTGCACCGTGTTGTTGCTGGCCCTTGT
GGCCTGGCCCGCTGGCGCGCAGTCGCCGCTGATCTCCCGGCCGCAGGCCAGCACGCCGTT
GCTGATTGCCCCGGCTGCCGAGCAGGCGGTCCGACTGCGACACGCCCGCATCGAAGGCGA
GGTCCAGGCCGGCGTTGCCCAGACCCGGATCACCTTGGAATTCCACAACCCAAACCGTCG
TGTGCTGGAGGGTGAGCTGCAGTTCCCGCTGGCTGATGGCCAGCAGATCACCGGCTTCGC
GCTGGATATCAACGGCGAGATGCGTGACGCGGTGCCGGTGGCCAAGGACCGCGGCCGCCA
GGTGTTCGAGGAAATCGCCCGCCGTGGTGTCGATCCGGGCCTGCTGGAACAGACCGCCGG
CAACCAGTTCCGCCTGCGCGTCTACCCGCTGCCGGCCGGTGGCAGTCGGCGTGTGCAGCT
GGTGATCCGCGAACCGCTGGCCTTCGCCGGCCAAGGCTGGCAGTGGACGCTGCCGCTGCA
GTTCGCCGCCGGTGCAGCCTCGGTTGAACTGAAGGTGCATGCTCCCGACGCGGCCACCGC
AGGTACTGCGCCATTCCGCATCAGCGCGGGCCAGCTGCAGTGGCAGGGCAAGGGTGCGCA
GCTGCCGAAGCAACTCCAGTGGAACCTGCCGGCAGCCCGCCACGCACAGGTGCAGGTGGC
GCCCTGGCAGGATGGGCACTACCTGTTGGCACAGCTGCCGGTGGCGGCCAGCAGTACACC
CCGCACGTTGCCGAGCGAGATCGGCCTGCTGTGGGACGGCTCCGGTTCGGCGGGGCAGCG
CGATCGCACACGTGAGTTCGCCCTGCTGGATCGCTATTTCGCAGCGCTGGGTGACGGCAC
CGTGGCCTTGACCGTGCTGCGTGATCGCGCTGAACCGGTGCGTCGCTTCCGCATCCGCGC
CGGCAACTGGAGTGAGCTGCGCGCAGCACTGCAGGCGGTGCGCCCGGACGGTGCCAGCGC
GCTGGCGCAGTGGCAGTCGCAGCCGGGCGTGAAGGAGTACCTGCTGGTCAGCGATGGGCT
GTTGACCTACGGGCCGGAACAGCTGCCGGCGATGGCGCCGGATCAACGCCTGTTTGCGGT
CAGCAGCGCCGGTGCGCGCACCGATGCCGTGCGACTGCGTGGTTGGACCGAAGCGCGTGG
CGGCCGCTTCGTTGCGCTGGGCGAGGATGTTGATGCGGCGGCGCGCGAGCTGCTGTCGTC
GCCGCTGGATGTGCAGGTCGATGCGGGGCGCGGCGTGCAGGACGTGGTGATCGATCGTCG
CAGTGAAGCCCAGGGCTGGCTGTGGCTGCACGCACGACTGGCGGCCGACGGAGTGCCGAT
GCGGGTGCGCGTGGGTGGCGGCGAATGGCAGGCGCTGCCCGCCACGCAGAAGAGCAACGA
CGGAGAACTGCTGGCGGGCTTGTGGGCGCAGGCGCGCCTGCAGCAGCTGGCCGCCGACCG
CCGTGGCAACCGCGAGGCGATGCAGCGGCTGTCGCAGCAGTTTGGCCTGGTCGGCCCGGA
CACCTCGCTGATCGTGCTGGAGACGTTGGAGGACTACCTGCGCTATGCGATCCGCCCTTC
GGGCACGCTGCGCGCCGGGTACGACGCCAGGTTTGCAGTGCAGGTAAGAGATCGCGCCGC
TGCTGATCGCCAGCGCCTGGATGAGGTGGCGGCACGCTGGAAGGAGCGCCAGCAGTGGTG
GAGCCGCAGCTGGCCGAAGGGTGTGCCACCGCAGGCGAAGGGCGGGGCACTGGAAGTGGC
CTCGGCGGACCATGCGATGGAATCGGCGCCGGTGGCAATGCTCGCCGCGCCGGCCCCTGC
GGCACCGCCCGCCCCGGCACCGATGGCCGCCGCCGCCGAGCAGCGCATGGAAGCCAACAG
CGCGCGTGCACGTCGCTCGGCGCCTGCATCGAACAAGGCCCTGGATTCAATTACGGTCAC
TGGTGGCCGTGTCGCTGCGCCCGCTGCCGCCAACGAGGGCGAGCTCGGTATCCAGCTGGC
GGCCTGGCAGCCGGACTCGGCCATCGCCCGGCGCCTGCGCCAGGGCCCGGCGTCGGAACT
GTATGACCGCTACCTGGCCGAGCGCGATGCGCATGCCGACAGCAGCGCGTTCTTCCTCGA
CGTGGCCGACCTGCTGCTGGAGCAGGGTCAGCGCGACCTGGCACTGCGCGTGCTGTCCAA
CCTGGCCGAGATGGACCTGGACAACCGCCACCTGCTGCGCGTGCTCGGTTACCGGCTGAT
GCAGGCTGATGCCCCCGCACTGGCGGTGCCGGTGTTCGAGCAGGTGCTGGCGATGGGCCA
GGAAGAGCCGCAGAGCTTCCGCGACCTGGGCCTTGCACTGGCCGCGGCCGGCAAGCCGCA
GCAGGCGCTGGCGCCGCTGTACCAGGTGGTTGTGCGGCCGTGGGACAGCCGTTTCGATGG
CATCGCCCTGATCGCACTGGATGAACTGACCAACCTGGTGGCCCGCAGCACGCCCCGGCT
GGATACCACCAGCATCGACCCGCGCCTGCTGCAGGCAATGCCGCTGGACCTGCGCGTGGT
GCTGTCGTGGGATGCCGACAACAGCGACATGGATCTGTGGGTGACCGACCCGAACGGCGA
GCGCGCGTACTACGGCAACCGCCTGACCTACCAGGGTGGGCAGATGTCGCAGGACTTCAC
CGGCGGCTATGGCCCCGAGCAGTTCTCCCTGCGCAACGCCAAGCCGGGCAAGTACAAGGT
GGAAGCGAACTACTTCGGAAGCCGCCAGCAGCTGGTGACCGGTGCGACGACCCTGATGCT
GCGCTTGACCACCCATTGGGGCACGGCCAAGCAGAAGGACCAGATGGTGACGATGCGCCT
GAAGGATCGCGCCGAAACCGTGCTGGTGGGCGAGTTCGAGGTGCGTTGACCGCTCGGACG
TCCGCGTAGCGTCGAGCTTGCTCGACTGCTTTGATGTAGAGCCGGGGCCATGCCCGGCTC
ACGGCACAGGCAGCCGAGCCTCGGTGCGGCGCTACAACGCCACGGTGCGCGCCTTTGACG
CCGCTGGCGGATCGGCACGCAGGCCGAACAGGGGCCGCAGCCAGCGGCAGCGACGGATCA
GCAGCTCGTGGATCAGCAGGCAGCCGCCGACGGTGCCGCCCAGCAGCAGTGCCGGTTCCA
GCCATGGGTCCAGCTGCAGCGGTCTGAGCCAGAACAACAGCACGATGATCAGGCTCTGGT
GCAGCATGTACCACGGATAGATCGCCTCGGTGCAGTACGGCAGCCAGCGGAACGGGCGGT
CGAGGAAGACCTTTCCCCAGCCGAGGATGGCCAGCAGCGCGGTCCAGACGTACAGCGACT
GGCTGGCCCGGCCCTGCAGGTCCCAGAACGGTTCGGGCCATTGCCGCAGCGGTGAGTCGG
CGGGCAGCACCTGGCCGAGGATGCGCAACCCCAGATACCAGCCAACGGCAGCAAGCGCCA
GCCACAGCGTGGTGCGGCGCAGGGCGACCACGCGCTGCCAGAACACCGGCTCACGACCCA
GCAGGTAGCCGGCCAGGAATACCGTTGCGTACTTCGCGTGCTGGTACCAGTCGCTGAGCA
GGGCATTGGTGGACGGGTAGATCGGCTCCAGCCAGATCACCCAGGCCAGCAGCAGGGCGG
ACGGAAGGCCGATCAGCAGCATCGGCGATGCTGCGCAGAACGCCACCGCGCGGCGCACCA
CCGCCGTTCCCAGCAACGGCATCAACAGGGCCAGTGCCAGCGTGTAGTTCCAGAGATACG
CCAGGTACCACAGATGGTTCCAGGTGATGCCGTACTGCCAACCGGCGAAACTCCCTTCCG
GCCACGGCCGCACCTGCCAATAGCGCAGCAGGAAGTGGCCGAAGCCGGGTGCCACGTGGC
CGTTGGCTACGCCTTCGCAGTAGGGCTGGATCGGCACGATCACGAACATGCCGAACAGCA
GCGGCAGCAGCAGCCGCCAGGTGCGCAGGCCGGCGAAGCGCAGCAACCTGCCTTCCGGCC
GCATCAGCGCGATGGCGATACCCGAGATCAGGAACAGCAGCGACATCCGCCAGCGGTTGA
CGAACAGCATCGGCCACTGCAGCCATTCGGCGGTATGCACGCTCTTGAGGTGAAAGCCCC
AGTCGTCCACGTAGGCCATGGCGGTGTGGTAGAGGATCAGCAGAGCGAAGGCGAACACGC
GCAGGGCGTCGATGTCGTAGCGTCGGGGCATGGTGGTGGTGTGCCGGAGAGTCGAGCCAA
GGTGACGCCGTCCGGTCCTTGCGGCGACTGGCAAGGGGCCGTTGGAACCGACGCAGTGAC
CAATGGCGGGCGTGGTGGGACCAATGGAGCCGCTACCCTTGGTCCCTTGAGGCAGGCTGG
AGCACCGCAACGACATGGATGCAGCAATGACCCAGGGCCGACCATCGCGCTGGCGTACTT
CAACCCGCCTGCTGGTATGGGCGGCGATCCTGTCGGCCTCGGCAGTGACCAATGCGCTGG
TGGAAGTGATGGACGCCAGTCGCCGCGGCGCCGATCTCGGGCTGTGGGAGCCGATGATCT
GGGAGTTCAGCAGCCTCGCCCTGATCCTGTTGACCCTGCCGTTGCTGTGGTGGGGCTGCG
AGCGCTGGCCGCTGCATGCCGATACCTGGAGGCGGCGGTTGCCGCTGTATCTGCTGGCCA
GCGTCGGCTGGTCGCTGCTGCACGTGGTGGGGATGATGCTGCTGCGGCATCTGGCCTACG
CGTCGCTGGGCTACCGCTACCAGGACGATGCCGGTTTGTTGGAGCGTTTTGCCTACGAGT
ACCTGAAGGATGTGCGCACGTTCGCGATGTTCGTGGCCCTCGAGCACTTTGCCAGCTGGT
TCGGCAGGCGCAGGCAGGGCGAAGCGAGCCTGCTGGCCGAGCCCGACGTCGGCCCGCCGG
TGGAGCCGGTCGAGCGCCCCCAGCACTTCCTGGTGCGCAAGCTGGGCAAGGAATTCCTGG
TTGCCACCGCAGATGTGGAGTACGCGCAGGCCGCGGGGAACTACGTGAACCTGCGGGTAC
GCGGCCACGACTACCCGCTGCGCATCACCATGGCGGTGCTGGAGCAGCGGCTGGACCCGG
GCGAGTTCCTGCGCCCGCATCGCAGCTGGCTGATCAATCGCGGTCAGTTGCGCTCGATCG
AGCCGCTGGACGGAGGCGAGGCCCTGCTGCACATGGCCGATGGAGCCAAAGTGCCCTGCA
GCCGGCGCCAGCTGCCGGTCCTGCGGCAGGCGCTGGGCGGCGCGGGCGCGGGTAGAGTCG
ACTGTTGGTCGACTATCGCGCGCAGCGCGGGCTCCACCGCAACCTGAATGAAAAGCAGTC
GACTGACAGTCGACTCTACAGAGGCGGGTCTACCAGTGGTTGGCTCCCAGCGGCAGGCCT
GGTCCCTCATTCCGGGCGCCCCCGGCCTGCGGTATCATTGGCAGTCATCTTTTGAATGCA
TAACCGCCGACATGATCGAACTGAATCCTGTCCGCCAGCGCATCACCGATCTGACCGATC
GCGTGCTGTCGCTTCGGGGGTATCTTTGACTACGACGCCAAGAAAGAGCGTCTTGAAGAA
GTAACGCGGGAGCTGGAAAGCCCCGACGTCTGGAACAACGCCGAGTACGCCCAGAACCTG
GGCCGCGAACGTTCCAGCCTGGAAAAGACCGTGGGCGGCATCGCCTCGGTGCTGGATGGC
CTGAACGACGCCACCGAACTGCTCGAGCTGGCCGAGTCCGAGCAGGACGAGGACACCGCA
CTGGCGGTGGTCGCCGACCTGGACAAGCACCAGGCGCACGTGGAAAAGCTGGAGTTCCAG
CGCATGTTCTCCGGCGAGATGGACAATGCCGCTGCGTTCGTCGACATCCAGGCCGGTGCC
GGTGGCACCGAAGCCCAGGACTGGGCCGAGATCCTGCTGCGCATGTACCTGCGCTGGTGT
GAATCGCGCGGCTGGAAGACCGAGCTGATGGAAGTCTCCGGCGGCGACGTCGCCGGCATC
AAGTCGGCCACGCTGCGCGTGGAAGGCGACTATGCCTATGGCTGGCTGAAGACCGAGACC
GGTGTGCACCGCCTGGTGCGCAAGTCGCCGTTCGACTCGGACAATCGCCGCCACACCAGC
TTCACCTCGGTGTTCGTGTCGCCGGAAATCGACGACAACATCGACATCACCATCAATCCG
GCCGACCTGCGTACCGACGTGTACCGTTCGTCGGGTGCCGGTGGCCAGCACGTGAACAAG
ACCGAGTCGGCGGTGCGCATCACCCACATCCCGACCAACATCGTGGTGGCCTGCCAGACC
GGCCGCAGCCAGCACCAGAACCGCGACAACGCGATGAAGATGCTGGCCGCCAAGCTGTAC
GAGCTGGAGATCCAGAAGCGCAACGCCGAAAAGGACGCCGTGGAAGCGACCAAGTCCGAC
ATCGGCTGGGGCAGCCAGATCCGCAATTACGTGCTCGACCAGAGCCGCATCAAGGACCTG
CGTACCGGCATCGAACGTTCGGATACGCAGAAGGTGCTGGACGGCGATCTGGACGAGTTC
GTCGAGGCCAGCCTGAAGGCCGGCCTGGCCGTGGGCTCCAAGCGCGTCGATGCCTGATCG
ACGCGCCTGCGCGGATATCGTCACCCTCATGCGCAACGCCGAGGGTGGCTGATCACGCTT
CCGGTAGAGCCGAGCCCATGCTCGGCTGCTGTTGGCGCAGTAGCAGATGCGTCGAGCATG
GCTCGACGCTACAACGGGTACGGCGGTGGCGATGATGCGCAGCGAAAGTGAACGCAAGGA
ACTTGGCGGCTTCCTCAAGGCCTGCCGCGCCCGTGTCGACCCCGCCACGCTCGGCCTGCC
GGCCGGGCGGCGGCGCACCCCGGGCCTGAAGCGCGAGGAAGTGGCGCTGGCGATCGGGGT
GAGCGTCAGCTGGTACACCTGGATCGAGCAGGGCCGTGAAGTGCGTGCCTCGCCCGAGGT
GCTTGAGCGCCTGGCGCAGGTACTGCGCATGAGCGACGACGAACGCGCCTACGCATTCGC
GCTGTCCGGCTACGGCGTGCCGCTGGAATCGCCGGACGAGAGCGTGACTGATGGCCTGCG
CCAGTTGGTGGAAGCGATGCAGCCGATCCCGGCCTACGTACGCAACACCCGTTTCGACAT
CCTGGCCTGGAACCCGGCCATCGCCGAGCTGTTCGTGGACTACAGCCAGCTGGCGCCGCA
TGAGCGCAATACGCTGCGGCTGATGTTCCTGTACCCGCCGTACCGCACGCTGATCCTCAA
CTGGGAAGAAATGACCCGCGGCCTGCTGGCGGGCTTCCGCGCGGCGATGGCGCAGGCGCC
GGACAAGGCCCCGTTCCTGGCGCTGGTGGAAGACATCGCCGCGCACAGCGAGGAGTTCCG
CCAGTGGTGGCCGGAGCACGATGTACGTCGGTTCGATGAAGGGGCGAAGAAGCTGAACCA
TCCCACGCGCGGGTTGCTGGACCTGCAGTACGTGGCGCTGGTGCCGGAGAGCCGGCACGA
TCTTTCCTTGGTTACTTACCTGCCGCGTAGGTAGGTTGGTCGGCAGGGCTGCGCCCTGCA
CCCGCAGAGGCCGAAGCAACTGCAACAGCAACAGCGGGCATTCTGTGGGATGGCGGGGCG
GTGTGGGTTGGCAGGACACGCCGTAAACCCGTCCCTGGGGGCTCGATGGCGCCATCCATG
GCGCCAACGGTCCTGCCAACCCACACCGCCCCACCTCTGACAGATTCCTGCGGCTGTTGG
TAGGTGTCGACCTTGGTCGACACGGTAGATCCACGCCATGCGTGGATGCATTTCGATTCC
AATTCGAAATATTCGATTCCGATGGAGATTCATCCACGCATGGCGTGGATCTACTGCAGA
TCGCGGAGATCTGTCGAAGGCGGGGTGGGTCCGGTTGCGGGGGCGTGAGCCGCATGGATG
CGGCGACCGAGCCTACATGGACGTATTTACGGCGTCCCCCGCAACTGGACCCACCCCGCC
ATCCCACAGGAAACCCGCTGTTGCTGTTGCTCTGGCCTCTGCGGGTGCAGGGCGCCGCCC
TGCCGAACTAAACTACCCGCCGTTGTCCCTGCAGGATTGCCCATGTTCGATACCTCGCCC
CAGCTCGATTGCGCCGGCCGCATCCTGCGCCTCGACCGTGCCCGGGTCATGGGCATCGTC
AACGTCACCCCGGACTCGTTCTCCGATGGCGGCGCGCACGACACCACCGAGGCCGCGGTC
GCACATGGCCTCAAGCTGGTCGAGGAGGGCGCGGACCTGCTGGACATCGGCGGCGAATCG
ACCCGGCCGGGCGCTGCGCCGGTATCGGTGGAGGAGGAACTGCGCCGGGTGATTCCGGTG
ATCGAGCAGCTGGCCGCACGCACCCGGGTGCCGATCAGCATCGACACCTTCAAGCCGGAA
GTGATGCGCGCGGCGGTGGCGGCTGGCGCCGGCATGATCAATGACATCTACGGACTGCGT
CAGGAAGGGGCGCTGGACGCCGCCGCTGCAACCGGCGTGCCGGTGGTGCTGATGCACATG
CAGGGCGAGCCAGGCCACATGCAGGCCGATCCACATTACGACGACGTGGTCGCCGAGGTG
CACGGCTTCCTGGTCCAGCGCCTGTTCGCTGCCGAGATGGCGGGCATTTCGAAGAAGAAC
CTGCTGATCGATCTCGGTTTCGGTTTCGGCAAGACCACTGCCCACAACATGACCCTGCTG
GCACGCTCCGAGCGGTTCCTGGAGCTGGGCGTGCCGATGCTGGCTGGCCTGTCGCGCAAG
CGCAGCCTGGGCGAACTGACCGGTCGCGACACGCCGTCCGAGCGCGTGGCCGCCTCGGTG
GCCGCGCACCTGATCGCGGTGCAGCGCGGCGCGCGCATCGTGCGCGTGCATGACGTGGCC
GCCACCGTTGATGCACTGAAGATCTGGCAGGCAGTCGAGGCCGTGCCAACGCCGCGCGCC
GACGCCACGCCGACGATCCGCTGGCCGGACGAAGACTGATGGGCATCGACCGGCGGCCAC
TGGCGATCGCCGTGATGGGGCCGACCGCCAGTGGCAAGACCGCCACCGCGATCGCCCTGG
CGAAGCAGCTGGATGGCGAGATCGTCAGCGTCGATTCGGCGCTGGTCTACCGGCATCTGG
ATATCGGCTCGGCCAAGCCGGATGCGGCCGAGCGGGCGCAGGCGCCGCACCATCTGCTGG
ACCTGCGCGATCCGTGGCAGACCTATTCGGCGGCCGAGTTCGCCGCCGATGCCGGCCGCG
TCGTGGCCGACATCGTGGCACGCGGCAAAACGCCGATCCTGGCAGGTGGCACGGGGCTGT
ACTTCCGGGCCCTGCTGCAGGGCCTGTCGCCGATGCCGGAGGCCGACCCGGTGATGCGCG
AAGCACTCAGCACCGAGGCGGCCGAGCGGGGCTGGGCGACACTGCACGCAGAACTGGCCA
TGGTCGATCCAGCCGCAGCCGCACGTATCCATGCCACCGACCCGCAACGCATCCAGCGGG
CGTTGGAGGTCTATCGCCTCACCGGCACGCCGATCAGTGAATGGCAGCGCCGGCCGGGTG
TCGCGCCATTGCCGGTGCGCACCCTCAAGCTGATCCTCGCCCCGCGTGACCGCGCGGTAC
TGCACCAGCGCATCGAGGCGCGCTGCGACGCCATGCTGGCGCAGGGCTTCCTGGACGAGG
TGCGGGCACTGCGTGCAATGCCGGAAATGGCCGCCGTGACGGCGCCGCTGGACCTGCCGG
CGGTGCGCGCGGTTGGCTATCGCCAGGCCTGGGAATACCTGGACGGGGAGGGTGATGCCG
CCCGTTTCCGTGACAAGGCAATCTTCGCCACCCGGCAGCTGGCCAAGCGCCAGCTGACCT
GGCTGCGCGGCGAGCTTGATGCGCGCTGGTTCGACCCCCATGTCGATGGGGAGCGCCTGG
CCGGCGCGGTGTCGACCTTCGTCGCACGCTGAACCCCCGCCAGCCGTGTAACATCATCGG
TCGGCGGTCGGCTCGGGGGCCGTGGCAACCGTCGGCAACCCAATAAGAACAATAATCAGG
AGTGTGCAATGTCCAAGGGGCAATCGCTGCAGGATCCTTTCTTGAACGCACTTCGGCGCG
AGCGCGTGCCGGTTTCGGTGTACCTGGTCAACGGCATCAAGCTGCAGGGCACGATCGAGT
CGTTCGACCAGTTCGTGGTCCTGCTGCGCAACACGGTCAGTCAGATGGTCTACAAGCACG
CCATTTCCACGGTCGTTCCGGCACGCAACGTGAAGGTCGGTCCGGGCGGTGGTTACGTGC
AGTCGGGTGAAGGTGGTCAGGCAGGTGATGAAGCAGACGAGTAAGACCGGAGCGGTGAAT
GTTTGACCGCTCGAAAAAGGGCGAACACGCCCTGTTGATCCAGCCCCATTTCGGCAAGCT
GGAAGACGATGTGCTGGAAGAATTCGGTGATCTGGCCCGCTCGGCTGGGGCCAGCATCGC
CGCGACGATCACTGCGCGCCTGGACCGACCGAATCCGTCGACCCTGATCGGCAGCGGCAA
GCTGGACGAGATCAAGGCCGCGGCCGACGCCAGCGGTGCCGACCTGATCCTGGTCAACCA
TGCGTTGAGCCCGGGCCAGGAGCGCAACCTGGAACGGTTCCTGGAGCGCCGGGTGATCGA
CCGTACCGGCCTGATCCTGGATATCTTCGCCCAGCGTGCGCACAGCCACGAGGGCAAGCT
GCAGGTCGAGCTGGCGCAGCTGCGTCACCTGGCCACGCGGTTGGTGCGCGGCTGGACCCA
CCTGGAGCGCCAGCGCGGTGGTTCGATCGGTCTGCGCGGCCCGGGTGAAACCCAGCTGGA
AACCGACCGCCGCCTGCTGCAGAAGCGGGTCGAACAGCTGCAGAAACGCCTGGAAAAGGT
GGAAGTGCAGCGCACCCAGATGCGCCGTGCACGCGTGCGCAGCGAACTGCCGCGCGTGGC
CCTGGTGGGCTACACCAACGCCGGCAAGTCGACCCTGTTCAACGCCATGACCGGCGCCGA
GGCCTATGCCGCCGACCAGCTGTTTGCAACGCTGGATCCGACCGTGCGCCGCATTGCGGT
TCCGGGTGGCAACGTGGTCCTGGCCGACACCGTCGGCTTCGTCCGCGACCTGCCACATGA
CCTGGTTGCGGCGTTCCGCTCGACCCTGTCCGAGGCGCGCGAGGCGGATTTCCTGCTGCA
CGTGGTCGACGCCGCCGATCCGCACCGCGAGGAGCGCATCGCACAGGTCGACGAGGTACT
GACCGCAGTCGGTGCCGGTGACCTGCCGCAGTTGCTGGTGTTCAACAAGATCGACCGCAT
CGACGGTGCCGACGTCCGCCACGACGGCCAGGATGGCATCCCGGACGAATCGCGCCGCGA
GCGGGTGTGGATTTCCGCACGCGACGGGCAGGGCCTGGAGCTGCTGCAGGCGGTGCTGGG
CAAGCGCCTGGGCCTGCAGCACGTCACCGGCGAACTGCGCCTGCCACCCGATGCCGGCCG
CCTGCGCGCGCGCCTGCACCAGCTGGAAGTGATCCGCAGCGAGCAGGCCGATGAAGACGG
CTGGCTGCTGCAGGTCGACCTGCCGATCGCCGAAGCCGAAAAGCTGGCCGCCAGTGCCGA
CGGCGCGCCGATCCGGGCGCTGCTGCCGGAGAAGCTGCCGGAGTGGTGAGGTAGCGGCCA
ATCCCCGGTAGTGCCGGCCGCTGGCCGGCAACCACCGTGCTGGAGGGGCGCGACATCCGC
CTGTCATCTGCGGTACAACGTGCAGGTTCTTCACCCCACCGTCATGCCGATGTCCATCCC
CACCGACGCCGACCTCAACGCCCAGTCCGCCGCGCTCGGGCAGCGCCTGCAGCAGGCCTC
GCTGCAGCTGGTGACCGCTGAAAGCTGCAGTGGCGGCTGGATTGCCAAGTGCATGACCGA
CATCGCCGGTTCCTCGGCGTTCTTCGACTGCGGCATGGTGGTCTACAGCTACGAAGCCAA
GCAGCGCCTGCTGGGTGTGCGCGCGCAGACCCTGGAGCAGTTCGGCGCGGTCAGCCGCGA
AACCGTGCTGGAAATGGTGTCCGGTGCGCTGGTCAATTCGGGTGCCGGCATCGCCGTCGC
GGTGACGGGCATCGCCGGTCCCGGCGGCGGCAGCCCGGACAAGCCGGTCGGCAGCGTCTG
GATTGGCTGGAAGCGCCGGGGTGGCTATGCCCGCGCCGAGCTGTTCCAGTTCGATGGCGA
CCGCGAAGCCATCCGCCGGCAAACCGTGGCAGCGGCATTGCGCGGTATCGACGCCCAGCT
GTGACATGCTGCTCCGGTAATCGTCCGGAGCACGCATGATGTGGGAAACGCTGGGCACGG
TCCGTGACCTGGGCCGACTGCAGGAAATTGCCATCGTCCTGATCCGCTATGGCTTTGGTG
ACGTGGTGCGGCGCATCGGCCTGGCCAGCACGCTGGAGCGGGCAGGCCGCCTTCTGCACT
GGAACGAGGAGCGGCAGGAACTGTTGCGGATGACCGCACCGGTGCGCGTGCGCAGCGCGA
TGCAGGATCTCGGTCCCACTTTCGTCAAGCTCGGGCAGGTGCTGGCGACGCGCGTTGACC
TGCTGCCGCCGGAATGGATCGCCGAGCTGTCCGAACTGCAGAACGCGGTGCCGGCGCTGC
CGTACGCGGATATCCGCGAGCAGCTCGAAGCCGACCTGGGCGCATCGCCTGGAGACGTGT
TCGCCTTCCTCGATGAAACCCCGATGGCCGCCGCTTCGTTGGCGCAGGCCCATCGCGCGC
GCCTGCATGATGGTCGCGAGGTGGTGCTGAAGGTGCGGCGCCCCGGCATCCGCGATGTGG
TCGAGGCCGACCTGCGGCTGCTGGCCCGCCTGGCCGAGATCGTTGAAGCGCGACTGCCGG
ACCTGCGTCGTTACCGCCCGGCCGAAGTCGTGCAGCAGTTCACCGTGTCGCTGCGCCGCG
AGCTGGATTTCGCTGCCGAATGCCGCAATGCCGAGCGCATCGCGCGCAACTTCAGCGGCC
GTGACGACATACTGATTCCGAAGGTGCACTGGCAGTGGACCTGCGAGAGCCTGAACGTGC
AGGACTTCGTCGACGGCATTCCTGGCCGAGACCTGGCCGGCGTCGATGCGGCGGGCCTGG
ACCGGCGCGAGCTGGCACGGCGTGGCGCTGGCATCGTGCTGAAGATGGTGCTGGAGGACG
GCAGCTTCCACGCCGATCCACACCCCGGCAACATCATCTACCTGCGTGACGGCCGCATCG
GCGTGATCGATTTCGGCATGGTCGGCGCCTTGTCGGAAGTGCGGCGTTTCCAGGTGGCTC
AGCTGCTGCACGGGCTGGTCGAGCAGGACCCGCAGGGCGTGGCCGACGTGCTGCTGGACT
GGGCCGGCGGTGTTGAGGTGGACGAGAACCGGCTGCAGCACGACATCAGCCAGTTCGTAG
ATCAATACCGTGGCGTGCCGCTGAAGGACCTGCGCATCGGCCTGATGCTGGGCGACATCA
CCCAGCTGCTGCGCAGCTACAGCCTGACCCTGCCGGCTGACCTGGCGCTGATGATCAAGG
CGTTCCTGACCCTGGAAGGCATGGGCCGGCAGCTGGACCCGGATTTCGACATGGCCAGTG
CCGCGCGCCCGTTCCTGGAGCGGGTGGTGCTGCAGCGCTATGCGCCCAAGGCGCTGCTCA
AGCGCGGCCGCCGCAGCCTGCTGGGCCTGGTCGACTTCGCCGGTGAGCTTCCCCGCGACC
TGCGCAAGCTGGTGCAGGCGGCGCGCCGGGGACGCCTGCAGTTGAAGGTGGAAACCACGG
CGCTGCAGGGCTTCGGCGAACAGGTGAACCGCGCAGCGAACCGGTTGGTGATGGGCATCG
TCACTGCTGCGCTGATCATCGGTTCCTCGATCGTGATGCACAGCGTCGGCGGCGTCTCCA
GCCGCTGGCTGCTGGCGTTGGGCGTGTGCGGCTTTATCGGCGCCGCCTTCTGCGGCGTGT
GGATCCTGTTCTCGATATGGAGAAGCGGTAAACACACCTGAGTGTGTTTACCGCAGCGGT
TCCCAGCGGGAACCGCGGAATCGCTGCGCGATTCCTGTAGAGCCGACCGCTGGTCGGCTG
CCTTTGCTCCTGGTGCCGGGCCATACCCGGCGACGCTTGCCGAGCATGCCTCGGCCCAAC
AGGCCCGCGCCACTCCATGTCGTTTGCGGCACTTGCAGTCCCGGATATTAGTATTAATAC
TACTAACCATGGACCTGACCGACACCCAGCAGGCGATCCTGCAGTTGATCGCCGAGCGTA
TCGAGAGCGAAGGCGCGCCGCCCTCGCAGACTGAAATCGCACGTGCGTTCGGCTTCAAGG
GCGTGCGCGCGGCCCAGTACCACCTGGAAGCCCTGGAGCAGGCCGGTGCGATCCGTCGCA
TCCCCGGCCAGGCCCGCGGCATCCGCCTGGTGCAGGCGCCGCCGGTCGAGAAGCTGGCCG
AGCCGGGCCTGCCCGACAGTGTGCTGCGCCTGCCGGTGCTGGGCCGGGTTGCGGCCGGCC
TGCCGATCGGCGCCGACATCGGCTCGGACGATTTCGTGGTGCTGGACCGGGTGTTCTTCT
CGCCAGCGCCGGACTACCTGCTGAAGGTGCAGGGCGATTCGATGATCGACGAGGGCATCT
TCGACGGTGACCTGATCGGCGTGCACCGCACCCGCGACGCCCATTCCGGGCAGATCGTGG
TGGCCCGCATCGATGACGAGATCACGGTCAAGCTGCTGAAGATCGCCAAGGATCGCATCC
GCCTGCTGCCGCGCAATCCCGATTACAAGCCGATCGAGGTACTGCCGGATCAGGACTTCG
CGATCGAGGGGCTCTATTGCGGCCTGCTGCGGCCCAACCGTTGACCCGTTCCATAGCGCA
TTACCCCGCGGTCTTTTGTGGCGATTCTCTGGTTCCACTGAGGTTGGTACGGATGTCCGA
TAATTCTTTTCAGAGCGCCGGGCAGAATCTCAGCCTGTGCGATACGTCCGACTTAAAGTG
AACCCATGGCAAAGAAGACCCCCAAAGACAGCACCTCCAACGACACGACCTCTGCAAGGA
CCAATCCGATGGACGAGAACAAGAAGCGCGCCCTCGCTGCAGCTCTGGGCCAGATCGAAA
AGCAGTTCGGCAAGGGCTCGGTGATGCGCATGGGCGACCGCGTGGTCGAACCCGTCGAAG
CCATCCCGACCGGTTCGCTGATGCTCGACATCGCGCTGGGCATTGGTGGTCTGCCGAAGG
GCCGTGTCGTCGAGATCTACGGGCCGGAATCCTCGGGCAAGACCACCTTGACCCTGCAGG
CCATCGCCGAATGCCAGAAGATGGGCGGCACCGCGGCCTTCATCGACGCCGAGCACGCGC
TGGACCCGATCTACGCCGCCAAGCTGGGCGTGAACGTGGACGACCTGCTGCTGTCGCAGC
CGGACACCGGTGAGCAGGCGCTGGAAATCGCCGACATGCTGGTCCGTTCGGGTTCGGTCG
ACATCCTGGTGATCGACTCGGTTGCCGCGCTGACCCCGAAGGCCGAAATCGAAGGCGAGA
TGGGCGACCAGCTGCCAGGCCTTCAGGCCCGCCTGATGAGCCAGGCGCTGCGCAAGCTGA
CCGGCAACATCAAGCGCTCCAACACCCTGGTGATCTTCATCAACCAGCTGCGCATGAAGA
TCGGCGTGATGATGCCGGGCCAGAGCCCGGAAACCACCACGGGTGGCAACGCGCTGAAGT
TCTACGCCTCGGTCCGCCTGGACATCCGCCGTATCGGCGCGATCAAGAAGGGTGACGAGA
TCATCGGTAACCAGACCAAGATCAAGGTCGTCAAGAACAAGCTGGCACCTCCGTTCAAGC
AGGTCATCACCGAGATCCTGTATGGCGAAGGCATCAGCCGTGAAGGCGAGCTGATCGACA
TGGGTGTGGATGCCAAGCTGGTCGAGAAGGCTGGCGCCTGGTACAGCTACGGTGAAGAAC
GCATTGGCCAGGGCAAGGACAACGCCCGCGGCTACCTGCGCGACAACCCGACTGTCGCCG
CCAAGCTCGAGGCCGAGCTGCGCGAGAAATTCCAGCCGGCCGAAGCGGCCCGCGAGGAAG
GCGACGACGAAGGCGAAGACGAATAAGGCTTGCTGTGGGGCAGGGTGGCGCCGTCAGTGA
CGTTGCCCTGTCCCGCAGGTTCGAATCGCCCAGGGATGGGCTGGGCGCCACGGATGGCGC
CACCCTTGGAGTACCCATGTCCGACGCCGAAGACATTCCGACCGGCCGCAAGCGCCGGCC
GCGTGAGCAGACCCCCGTGCAACGGGCACTGGGCCTGCTGGTCCGCCGCGAGCACTCGCG
CAAGGAACTCACCCGCAAGCTGACCGCCCGTGGCATCGAAGACGAAGCCGCGCAGGCCGC
TGTCGCCAAGTTGACCGAGGCCGGCTGGCAGGACGACACCCGTTTTGCCGAGAACCTGGT
GAGGATGCGCGCCAACACCGGTTATGGGCCGATCCATGTCCGCGCCGAGCTGGGGACCCA
CGGCCTGGACAGTGCCGCGATTGCCGCAGCGATGGACAGCTACGAAGGCGACTGGCAGGA
AAACGCCCGTGATCTGGTCCGCCGACGCTTTGGCGAGGCCGGCCCGCAGGACCTGACACA
GCGGCGCAAGGCTGCCGATCTGCTGGCCCGGCGGGGCTTCGACGGCGACAGCATCCGCCG
CGCGACCCGCTACGACCCGGATGACTGAGACTGGCGGCGCCGGGCCTGATACCCTTTAGG
TTTTCGGCGGTCCCTCGCGACCCTGGCCAACGCGGCCGGTGGTCCGGGTCCGCCGGCCCG
CAGACTGCCAGCCCCCAATGAACGCATCCGCCAAATTCACGACTTCCCAGATCCGCAGCG
ACTTCCTTGAATTCTTCAAGGGCAAAGGCCACACCATCGTGCCGTCGGCGCCGCTGGTGC
CGGGCAATGATCCGACCCTGCTGTTCACCAACTCCGGCATGGTGCAGTTCAAGGACGTGT
TCCTTGGCGCGGAAAAGCGCAGCTACGTGCGGGCGGCCGACGTCCAGCGCTGCCTGCGCG
CGGGCGGCAAGCACAACGACCTCGACCAGGTCGGCTACACCGCGCGCCACCACACTTTCT
TCGAAATGCTGGGCAACTGGTCGTTCGGCGACTACTTCAAGAAGGACGCGATCGCCTGGG
CCTGGGAACTGCTGACCCAGGTCTGGAAGCTGCCGGCCGAACGCCTGCTGGTCACCGTCT
ACCAGACCGATGACGAAGCCTACGCGCTGTGGCGCGACATGGTCGGCGTGCCGGAAGAGC
GCATCGTGCGCATCGGCGACAACAAGGGCGCACCGTTCGCCTCGGACAACTTCTGGCAGA
TGGCCGACACCGGCCCGTGCGGCCCGTGCACCGAAATCTTCTACGACCACGGTGACCATA
TCGCCGGTGGCCCCCCGGGTTCCCCGGATGAAGACGGCGACCGCTTCATCGAAATCTGGA
ACCTGGTGTTCATGCAGTTCGACCGCCAGCCCGACGGCACCCTGGTGCCACTGCCGGCGC
CGTGCGTGGATACCGGCATGGGCCTGGAGCGCCTGGCGGCGATCCTGCAGCACGTGCACA
CCAACTATGAGATCGACCTGTTCCAGGCCCTGATCCGCAAGGCCTCCGAGCTGACCGGCA
CCGCCGACCTGGAAAACAAGTCGCTGCGCGTGATCGCCGACCACATCCGTGCCTGTTCGT
TCCTGATCGTCGATGGTGTGCTGCCGTCCAACGAAGGCCGCGGTTACGTGCTGCGCCGTA
TCATCCGCCGCGCACTGCGCCACGGCTGGATGCTGGGCGTGCGCCAGCCGTTCTTCAGCA
AGCTGGTGCCGACCCTGGTCGAGCAGATGGGCGAAGCCTATCCGGAACTGCCGGCTGCGG
TGGACACCGTCACCCGTGCGCTGCAGGCCGAAGAAGAGCGTTTCGCCGAAACCCTCGATG
CCGGCATGAAGATCTTCGAGGACGTCGCAGGCAAGGCCAGCAATGGCGTGATCCCGGGCG
TTGACGCCTTCCGCCTGTACGACACCTATGGTTTCCCGCTCGACCTGACCCAGGACATCG
CCCGCGAGCGCGACCTGACCGTCGACATTGCCGGCTTCGATGCCGCGATGGAGCAGCAGC
GCGAGACCGCGCGCGCGGCCGGCAAGTTCGGTGGTGGCGTGACCCTGCCCGCCGAGCTGG
TGGCGACCCTGAGCCCGACCCTGTTCCTGGGCTACGACCGCCTGCAGGCTGACGGCCTGA
CCGTGCTGGCCCTGCTCAAGGACGGCCGTCCGGTGCAGTCGGCCGATGCCGGTGACGCAG
TCATCGTCATCACCAACCAGACCCCGTTCTACGCCGAGTCCGGCGGCCAGGTCGGTGACA
CCGGCGTACTGACCGGCAACGGCGTGCGCCTGGCGGTGGACGACACGCAGAAGTTCGCCG
GCCAGTTCCATGGCCATGTCGGCACCCTGTCCGAAGGCGGCCTGAAGGTCGGCGACGTGC
TCTCCGGCCGGGTCGATGGCGAGCGCCGTGGCGCCACCATCCTCAACCACTCGGCCACCC
ACCTGCTGCACGCCGCCCTGCGCGAAGTGCTGGGCACCCACGTGCAGCAGAAGGGCTCGC
TGGTCGCTCCGGACCGCCTGCGTTTCGACTTCTCGCACTTCCAGCCGATCAGCGCGGAAG
AGCTTGCCGTGATCGAGCGCAAGGTCAACCAGCAGGTGCGCGCCAACAACGCCGCCGAAG
TACACAACATGGGCATGCAGGAAGCGCTGGACTTCGGCGCGATGGCCCTGTTCGGCGAGA
AGTACGGCGAGCACGTGCGCGTGTTGAAGATGGGTGACTACTCCACCGAGCTGTGCGGTG
GTACCCACGTCAACCGTACTGGCGACATCGGCCTGTTCAAGATCACCTCCGAGGGCGGCG
TCTCCGCGGGCGTGCGCCGCATCGAGGCTGTTACCGGCCAGGGTGCGCTGGATTACGTGG
ACGCCGAAGAGGCCCGCCTGGCCGAGGCCGCCGAACTGCTCGGTGGCAGCGCTGCCGACG
TGGTCGAGAAGATCCGTGCCCTCGGCCAGCGCCAGAAGCAGCTGGAGCGCGAACTGGAGG
CCGTGAAGGCCAAGGTCGCCGCCGGTGCCACGGCCGATCTGTCCGGCCAGGCCGTCGAGG
TTGCTGGCGTGAAGGTACTGGCTGCCCGCCTGGAGGGCTTCGACGCCAAGGCCCTGCGTG
ACGCCATGGACCGCCTCAAGCAGCAGCTGGGCGACGCGGTGATCGTGCTGGCCGGCGCCC
AGGACGGCAAGGCCGCCCTGGTCGCGGGTGTGAACGGCAGTGCAATGGGCAAGGTCAAGG
CCGGGGAACTGTTGTCCCATATCGCCAGTCAGATCGGGGGCAAGGGCGGCGGACGCCCGG
ACCTCGCCCAGGGTGGTGGCGAGGACGGGCCCGCCCTTGCCACTGCGCTGGCTGCAGTCG
TCGAATGGGTCAGCCCCCGCCTGTGATGAACCTGGCCGTCCCCCTCCTTGTAGGAGCGGG
ACGGCTGACGGTACCATTGCTAATCTTTTCCCTTTGTCGTGGTAGCGCTTCTTGACGGAG
CGTCAAGCCGGTGGGGGATACCCTTCCACACGGTTCCATGGAGACTTACAAAAATGTTGA
TCCTGACTCGCCGCGTCGGCGAAACCCTGATGATCGGAGACTCGGTGAGCGTCACCGTGC
TTGGCGTCAAGGGTAACCAGGTGCGTATCGGCATCACCGCGCCGAAGGACGTTGCTGTGC
ATCGCGAAGAGATCTATCAGCGCATCCAGCGCGGTGACGAAGCCGGTGGCACCGGTAGCG
AAAATTCTGCCGAATAACGCTTTACCTTCGCACTCGATTAACGTTATGATTCACGCCCCG
CTGAGGTGCAACGCACCAGACGCGGAGAAAACCCCGGAGTGATGCCCGAGTGGCCGAAGG
GGCTCCCCTGCTAAGGGAGTATAGGGTCAAAAGCTCTATCGAGGGTTCGAATCCCTCTCA
CTCCGCCAGTTGATAGGAAACGCCCGCAGATCAGTGATTTGCGGGCGTTTTTCTTTTTTC
GGCCTTGGACACTCGCTTGGACACTCTGTCATGCGAGTAGCGCACTACTTGGTCCGCGGC
ACGACTGGCCGCTTCTACGTTCGGCTGAAGGTGCCGAGCGATCTTCAATCCCTGCTGGGC
TGCAAAGTCATCAAACGCGCCACCGCGACGACCTGTGCGCGTGTCGCCACCGCTTGTGCG
CTGGTGATGCAGGCAGGCTATGCTCAGATCTTCGCTGCCCTCAGGAATGACGGTATGGGA
CCGGAGCTGGATGAGCTCTTGAAGATGCTCAAGGGAAAGCCTATCCGCGAGTTGACCCTT
CAAGGGGTCAAGCTGCCGGGTGGTGTGGAGCTGGGTCGTGTCGAGATCAACGACGATCGT
GATCGTGTGTTGTTTCAGGAGACCGTTCGCGATCTCTTGGCGCTCGACCCTTTGGCCGCC
GCCGTCGAAGGCGTTGTGCCGCCCTCGGCGCCTCTTCCCTCTCGACCGGTGGACAATGAG
CGGCCACCCGTGCCGGTGGGTATCACCCTTGCGGATGCGCGCGAGAAATATCTGTTGGGC
ATACAAGGTAAGAACGTTGGCAAGACCATCGTTCAGAAGCGGAAAGCGCTGGTTGACCTG
GAGCTCTTCTTGGCAGGACAGCGCAAGAATGGCCGACCGGTGCTGTTGCAGGAGCTGACG
CGCTTGGACTTCGCCGATTGGTTCTTGCATGAGCAGTCCTTGGGGCGGGTGATCACCTAC
ATCGCCAACCGCTTCTCGGTTTGCGTGACCTTCCTGGACTGGGCTCAAACCTCGGGCCTC
TATCCCGTCGGGGATAACCCTGCGGAGGGTCACGCTCGGGTGTCAAAGCAGGTCAAGAAG
CAGCGGGCCAAAACGCACGGCTCGCAGGCATTCTCTCCAGACCAGGTGCAGCGTGTCTTT
GACCCCGAGAACTTCCGGCAACTGAAGGGAGATGCGGCTAAGTGGATCCCGCTCATCCTT
CTCTACACGGGTGCGCGTTCCAACGAAGTGGCCCGCTTGGAGCTTGAGGACTGCCGGGAG
GAGGAGGGCGTCCCGATCTTCCACTTCACCTGGTTGGGCGAACACAAGAGCCTCAAGACC
GACGCCAGTGACCGAAAGACGCCGGTGCATCCCGACCTCATCGCGTTGGGCTTGTGGGAG
CGGGTGCGTAGGCTGAAGGCGGCTGGCGAGACCAAGCTCTTTCCGGAGCTGACGTTTGAC
GCCAAGAATGGGCCTGCCGGCAGAGCTCAGCACGCCTTCTCTCGCTACCTGGTCAAGCTG
GGCATCAAGGCGCGCGGCGGCGGCAGGGTGGGGCACCACAGCTTCCGTGACACCGTGATC
GGCGCGCTCAAAGCGAAGGGCGTCCACCGTGAGCTCCGGGAGGAGTACACGGGCCACGAG
CTGTCCGACCGGCAAGAACATGCCCACGCTTATGAGACGGAGTTCGCGCCGCGGGCGCTG
GCCGAGGCTTGCCACCCGGTGCTCCACTGGGGACTTCGGTTGGGCAGGGGGGACTTGGGT
GAGGAGTGAGGTCTGTTGCGGGATGAGGGCATCAGGCGAGGTTGTGACTTGCATCTTGCC
CGGCGCTACTGCTCACCGATCCAAATCACTTCTCTGGGTATGCCGTGCGCGCAGCCAGCA
GTTGGCCACGAGGCTGGCCTCAGCGCGCAGGGTTGGACGGCACGTTTAGTTCTTCCAAAT
AGGGAAACCGATATGCACGCAGACATTGCAGCCGCCATGGGCTTCGACGACCTCTACGGG
GGCAGTGAGGCCTTTCGTACGCGCTTCGATGAGATGCTGGACGCGGTGAAGGCGCTGCCA
GAAGGCCTCCAAGAGCGCGGGCGGTCACTGATGTATCCCCAACTGCACAACGCTTGCGTG
ATGGGGGATGTGGAGCTTGTGAGGGCGCTTTTGGCTACCGGGCTGGGCCCGGACGCGTAT
TCCTACACAGACGACGATGAGGATCAGCCTCCCTTGGTCTGGCTGGCCCGTGACTTGGAG
CTCGATTTCGAGGTTAAGTGTCAGGTCGCCGAGGCACTGCTTGTGGCGGGAGCAAGCGTG
GAAGAGGGGGATCCAGAAGAGGAGGCTAAGGACGTTGGGGACGACGATTTCGCCAAATTT
TTGCATGCCAAGAGTCGCTCTGACGCGGTGTGCTGATACATAGTCACCCGCATTTCCACT
TGTGCCATTCAAGGTCACTGAAACCCTAGCGGAGAAGAGATAACGGTCGAGCGGCTCACG
GTCAATTCATTGTTTTGCTTCAGTGTTGAGGCCGGATGTGTGTCCTATCTTGTATCTCTC
AGTTACAGACGCTCAATCGCTCTGTCAGTTGGGCTGGCGAGTAGAGCGGGCTCCCCTTGC
TGGCATTGGATATCGCAAATTAAAGAGTACTTGCCGGGCGCAAAATGTAAAGTCATAGCT
CAATCTTTGGGATGTAAAGCGAGATATTGTCACCGGCGCGGTGAGGTGGGTGTATTTAGA
TGGAGCGAGCTGCGTTATGAGTACCGAGAGGAAGGCCGTGGAGGCGAGAAAGGTTTACGT
TGTGTTCCAAGGCGGAGGCGCCCGCGGGGCAGTCCACGTTGGTGCCTTGAAAGCACTAGA
GCTAGCAGAATTTCCGCCGAAAGATCTATCAAAGCCAGCAACGAGACCTGAAATAGTAGG
AGTGGCTGGTACCTCGGCCGGATCAATTATGGCCGCATTAGTGTCTGCGGGCTATGAATC
TGATCAGATCCTAGATTTGAGCGGAAAGAGTGATCATCACGTCTTGAAAGGGCTGGAAGG
ATTTTCTTCTGGCTCACTTACCGGGCTCTTCACGGAGCGTGGATGGGCTAGGATAAAGAA
GGCTAGGTGGATTGCAGAAAATACCGCCATTCTTAAGTTTATGGCGGTGGACTTGCTGGC
TGGATTGGTCTTTGCCTTATTTGCGGCCCCTACACTATTCGCGCTTTCATTGAGGGCTAC
TGGATTTCTGGTTGTATTCAGTGTGATTGTTGTGCTCTTAGTTGCTGGGTTGGTTTCATT
TTTTAAGTTGTGCAAGTTGCTGAGAGAGGGGCTTGCTCCCCTTGATCAAGTTCGTGATGT
CATTGATGAGGTGTTGGCAAATTCACCAATAAAGGACGGTATTTCCGGTGGGAAGGATAT
TACGTTCGAAGAGCTTAAAAATGCTGGTGGTAAGCCCCTCCGGATTGTCGCCACAAATTT
GACAAAGAAGACGTTGCAGTTGTTCTCTGTGGATACTACTCCGGGGATTTCAGTTGCCAG
CGCAGTGTGTGCTTCCATTTGTCTTCCTTTAATATTTAAACCGTATCCTATAAGGATGCC
GGATGGGAGCATAAATGAGTTTGCGGATGGCGGGGTTGTCTCCAATCTGCCTCTGTGGGC
TTTTGATGATGAGCGAATGTTCCAGCCAGATTGTTGGACGGTTGGGATTTCACTACGGTC
TGCGGATTCATCCAGTGCTGCATCCGGGCATTGGTTAGGGGCGATCATCGATGCCGTTGT
GTCCGGTCCTCCGGAGATTCATGCTCGGAATATCCCAGGGCTGGTGATTGTCCCCGCGAA
GACAAGGCTGCATCTATTGGATTTCGACAAGAGCCAGAAGTGCTATGTTGATGAGGCGGT
TAATGTTGTAAATGAATCGACTATTGAGCTTTACAAGGCAGTTGCAACCCCATTTATTGA
GTTAGTAGTGCAGCGTTTTGTAGGCTCACTTGAAGACACAATACGTAGCGCTTTGATTGA
GGCGGACTTGCCGCATGACTTTACGCTGAAGGCGGCAATTGCCACGAGGCGAGGTGACGA
AATCCTCAAGCTTTGGCCTAGGTTTGAGGTGGGATACGGCCCAGAAGAAGCGGCGGAGCG
TCGGCGTCCTATTGCTAGGACTGTGCTGCGACAGGACAAGGTGTTCGTCCGGCAGGCTGA
GAGACTGGGCGAGCAGGCGGATGATGATCTGTTCACAGATACTTCAGTTTGGCCACTGGC
TGACAGCCTCTGGTGCCTAGCCATGCCTCTTGTGCTGGCAGGGGATACCACACAGCCGGA
TCCGCCTGTACTGGTGATTGAGTCATCGTCATTGACTCTGGATGGAATTTGCGCTATATA
CGGGGCGGGTGATTTGAAAAGTTCGTTCACCTCAGTGATCGATTCCGTCAAGCAGATTTT
GTTAGCTGTGGATAAGGATTCGAAGCTGATCGATAGCGTCAGAGGTGCGCAGCTATGGAA
ATAAAACTTGATTCCAACGGCACAACTATCGGCCCCGTCTCGGTCGCGAAGCCCGAGAAA
AAAAAGACCGTGGTCGTAAAGGTCAGGCCACAGTCTGCTGATGAACGCTCTTTGGCCAAA
ACTGTACACCAGTGGAACTTCAATCCGGTTACTGTGAAAAGCAACCCTCCTGAGTCAGGC
AAAGTTGGCCAGCCGAGCAGGTTTGGGAAGCTATTTTCTTCCTTCCGGGTTAAGAAATGG
TGATCAGTCATTACTTGAAAGAATGGAAGCGGGCCGTTCGCGGCCCGCTTTCTTGCTTGT
GCATGGTCAACTGCTTCTCGAGCTGTTCCCGAAAGCCATCGTCGGCGTGGGAGTAGGAAA
AGAACACAGTGGGCACAACGTTCTCCTGAGCAGGTGGAGTTATTGCGATTGCATGGGTGG
ACTAGCCTGATAAGACGCCTTTGCAGTTGATAGGTGAGTTCTTATTTCAACGCCATCGTT
TTTGAGAATTCGCACCATCTTTAGCTCGCTGTCGTAGATTGCGATCCAGCTGTCGCTCGC
CTCAACAACGCGGCCTCCGGCGAGGCGCTCTGATTCCTTCCAGAGTTCTGAGCCTTTTGC
CGAGGCTTCCGCAAGAAGCAGCTTCTTTGTTTCGTCGGCTTTGCTTTTGCCAAACTTCTC
CCCTACAAGGCCCGGCACGATGGCCAGTAGCAGGACAAAGCAACCGACGCTCGCTGCGGC
AGAGAGGAACACCGCTGATCCCAGGAGCGCAACGATAGGTTGTCTGATCCAATAGGATCG
CCGCTCAAGCCACCCTCGCATCGCTGTGTTCTCCTTGACGGGCGCACGGGCGATGACAAT
GGACAGCGTGGACATTCCGATCATGGTAAACACGATGCCCCAAGGAATGTCGCTGATCAG
CCGAATGCCTTGGATGATGACCACGTAGTAGCCATGGATGATTTTTGCATCGGTGGCCTG
GGGGAAGAGGCCCGCAGGAACACCCATCTCCGTCAAGTAGGTCGAATGCGCGACATCACC
GGACAAATGAAGGAAGAACCCGATCAGGGTAGCTACGGCCAAGATGCCGCCCGCCATCGT
TGTTAGCGCAGAAGCGATGTGCGAAGGCGACTTCGCGCCCGGGTTGCTTGCCTCCTTCTT
CGTCTGCTCCCCGTCCGCTCCAGTGTCCGCCATTCCCTTTCCTCGCTGATATACGTCCTA
AAATCCTTGTGCCAGATTTAATGGACGGACGCAACGCAAAGGCCCCGCCGAAGCGGGGCC
TCTTGATGGGAACATCAGGAAGCGCCTACCTGGACGAGGTCCGGCGCATCATGCTGTAGA
CAATTGCCACCAGACCGGGCACCACCACGTGCGCCGGCACCAACGCCAGGACGAGCAGGC
TGAAGATTGCTCGGCTTTGCTCAGGACGCGGCAACAGGTCGGCAAAACCCATTCCTAGGA
AAGCTGCCATGTGGATGGCCACCACGATGGTCCAGGTCACGAAGAACCCTTTCCAGAACC
CGCCGCGCTGGGGCGAGGGTGGGGCGTACGGTTGCCCTTTGGCATCTTCCTGACGCCGGT
ATGCCCGGGCGTTGATCCAGTAGAGAAAGCCCAAGACGGTCCAGATGGCCAAACCGCCAG
CGATAGCGAGCCAGCCCAGAGTGGCCTCCTGCTGCAGGGCCTCAAGACCGCCAGCCGTGA
ACACCAGGCCGGCCCCGCCGAGCAGGACAGTCGCGCAGCCGATGTGCGCATATGAGGGTG
TAGTCGTCATGGCGCCGGGTCAGAGCTTGTGGGCGGTCCACTCGCCAGAAGCCTTTGAGA
AGCGCACTGGCTGAACGAACGGCCGGGCCTGGGCGACGCCTCCAATGTCGAGGACGACAG
AGCCGCCCACGTCGCAGATCACTCCGTCAATAGTTTCCGATTTCTTGCAGCCGCTCAGGC
TGAAGTCCCGATACTCCTTTACCCAAACTTGGCTGCCGAGCGCGCGCTCAAATTCGGCGG
TAATGGCCTTCTTGGCCTGCTCGTCGGAGGGCTTGCTGCCGCAGGCCGTCAAAGCCAAAG
CAGTGGTCACGGCGAAAGCGATGTTCCTGATCGTGTTCATGAGGGTCTCTTCCTGGTTGA
GGTGGGGGCTTACTTGTCGCGGTTGCCGGCCGGATCAAAGCCGGCGATCCACATGCGGCT
GTCGCGGAACGGCGTCAAGATTCCGGAGGGACCGGGATAGAGGTCATCAGCTCGCAAGAA
GCCGGACACCCAAGCGGTGCTCAGGGCAATTCTCCGGGCCTGCCATGCCACGCCCTCTCG
GGTCGTGCGCACGTTGAACGGTTCCCTGGGTGGGGTAGGGCCGGTGGTTCGGTCGTCGCC
GGTGTTCGGCTTCCCAGGGCGTACCCTCAAGCCCACCATCAAGTCGGTGGTGGCCTTGGC
TCGGGCGTTGCTGTTGAGCTCCGCTTCTTCCCCCAAGTCGTCCCGGATGGTCAACGGGGC
GTCCGCGCACGCGCGGAAGGTCTCGGTGGTGGAGGCGGTGGCGCCGGTCCAGATCCGGGC
TTCCACGGTCCAACAGGGCAAGCTTGCGCCCCATTCCTTGTAGGTCAGCGCGACCCGCGG
CCAGTCCAGCAGGCCCTGCTGGGCGGCCTGGTGGTTCTCGTTCTTGAACAGCCCGTTGAT
GTGGCCCGCACCGCTGATTGGGGTGTAGAGCGGGCCAGCGGCGGACGTGCTGCTGGTTGC
TGGCTTGGCGCCCAGTGCTTGCTGGCCCGCGTCTTTCAGGCTCTTTCCCAGCTGCCGGAA
GAAGCCGGGCTTCGTTTCAGAGGGTGCTTGGGCCAAGGCGGGGAAGCTGGCGATGGCCAG
TGCGAGGAGCGCGACGGCTCCTTGTCGTGCGTGCTGCATGGGTAATCCCCTGTAGACCAC
CGACGCGGTGGCATTTACGATAATCGCAGATGTGCATTCCGGTTCCAACCGTCAGACTTG
GAAGGAGTTCAGCTGTGGTGCAAGATTCCGGATGCCCCAACCCAAGACGCCCGCGACGGT
CTATGGCAAGCGCCTGCGCAGTGCGCGGGTCGCGAAGGGTTGGACGCAAGCCCAGCTCGC
TGAGCGCATTGGCATGGTCGACTCGGTGTCGGGAGCGACGAGGGTGAGCCGCTACGAAAC
AGGGCAGCACGACCCAGACCCGGCCACTTCAGAGGCTCTGGCGAAGGCGCTCGGTCTTCC
GGTGGCCTACTTCCACGCCACGTCCGACACCCTCGCTGAGGTCATCCTGCTGGTCTCACG
ACTGCCTGCGTCCAAGCAGAAGGAAGCGTTGAAGAGGCTGCGCGAACTGTCAGAATCTGC
TTAACGATAGACGGCGTATGGCGTCGCTTAGCTATTGCTTGAAGGGCGGCGCATCGATGT
GCTTCTTCGCCTGAACGAGTACCAGGCACTCCACTTTTGCCCGGGTCACCGCGTTGTAGA
GCAATCGCCGCTTTTGTTCACTGTCTCCTGGCGTTGCAGCAGGCCAAAGAACCACAACAT
GGTCGAATTCTCTGTTTTTTGCCCTGTGCACGGACATCGCCTTGTAACCGAAGTCCGAAG
AGCGCTGGAACCTGACGCGGCTTGCACAAATCTGTTTAACGGCGGCTGAGAGCATCTCTC
GAGAGATAGCTACGTCACGCTTGGTCCGAATCAAGCGGTCCACCCAGTTGGCAAACTCAT
CATAGAGACCTTGATTGCCTGTCGCTCTCACGGCCTCCAAAGCCTCGGCTGGGGTAGCAA
CAGCGGGAGCCACTATCCGAGCCAAGAGTGCTTCCACGACCTTTTCCTCGGCCTGTTCCC
AATCGACTCGGTAGGGCCCATTGCCCTGCTTGGTGGCTTTGGTGGCAGACGTCATCACAG
TCTCTTCTGCGAAGGCCTTCACTACAGGGGATATAACTGCCAAGGACTTCTCCCTTACCT
TCCATGCGATCTGGTTACTCAAGAAGGTAGACGCCAGTGCAGCGTTCGCTGTCGCTCTGA
CAGAGAACCGGGGGCCGATGGGGAGATCCAAGCCAGACCTGAGTGCAGCGGCGGCGTTGA
GCAATGAATCCACGTTTGTGCGCATCGTCCGCTCCAGCTTTACGTGGTCTTCTTGGGTTT
GGAGCCAGCCCCATGCCGGATTCGGTCGAAGGTCACCGTCCAGGCACTGGAACTCATCGG
CAGCAATGAGCGTTGTCAGTTCCGATGCGAGGTGACGGACGACATCTAGGCGGTTTGCAG
AGAGATCCTGAGCCTCGTCAATGATCAAGATGGGATATGAGGCCTTCACCCAGAGCACGA
CGCGGCGGTGGTTGAGAAGGGCTGCGGCTACCCGGCACGTCTCTTCGTATTCGGATTCAC
GCGGCTCACCGTAGTGCTCCTGGGTAGCCAGCGACTGCCAGCGTCGAACAAGCCGGGCGG
CGAAGCTGTCTAGTGTGGCGCATTCGTAACGACGTTCAATTCCCGGAACCCGGGCAAGTC
GATCATCTAAGCGTCGCCTAGCGCCGTGCATGAAGGTCAGCGCTAAAACCTTACTTCCGA
TCTCCAAAGGCGTCTCGGCAATGACCTCTGCAAGCTTCTGCATCAGCTGGTATGTCTTTC
CACTGCCCGCCCCGCCGGAAAAGACGGTAACGGTCATGGCTGGAAGACCCAGATGTTCTC
GGCCCTGCTAAAGCGGGCGCTCTCCAGATCGGCGCAGGCCAACGCCATGCCTTGGAATAG
CTCCGACGCTCGCCCTCTACATGCCTCGTTGCTGACGATGGCATCCGCGATAGACTCGTA
GAGCACCAAGTCGCACTTCTTCGTTTTTGCATGCGCTACGACCATGGGCACATCGGCATC
CGCCAACGTCGGAGTATCCCTCGTTACTACCGCAATCGCAGCTGGGTCAGCAGAGAAGAT
CCAAGACAGGACATCTTCCAGCATCTGACCATCGGACCACCTGATGATAGAGCCGGGACG
AGCCCCCGCCTGAGCAAGTTCCGCGGAGTATCGGAAGCCTTCTCCGTCGCCGTCCACAAG
GCAGCAAACGCACGGATGCAACCGCTGAAGGTCGGTCCAAGTCTCAACAACCTTGGCATC
TTCGGTTGGAACTAGGCCGACCTCCAACCCGAATGAGTGAGCATGCTCGCCTGCCCAGCC
TTGTCTAAGCATGAGTGGCTTGAGAAGTGTCTGTAGCAACAGGTGATCTGAACGGCCCTC
GGGGACCAGCACAAACGAGTGCATGAGGGCGTTAATGACCTCAGTCCGGTTGTGCTGATA
GAACTTGCGTCGCCAGTTAGCCGTTTGACCATCAAGATTTTTCTCCAAGAAAGGCTTGGC
GGTCAAAATCCCACCAGTGTTTCTAAGCAGCAAGACGGAGGTGGGATCAGCCATCGCGGC
AATGGTTGGAGAGTGGGTGGTGACAAATGTCTGTGAGGACAGTGCTTGGACTCTCAGCAC
AATCTGCTGCTGAGTTGCCGGAGGCAGATGAAGCTCTGGCTCTTCCAAGGCCATGGTGAA
GCCTTCGCCGCCTTTAGCACGCAGTCTTCCAAGCTCAAGGAGGAGGAACAGCCCCTGCAA
TGAAATCAAACCGTTTCCTTGGCGGGCGGCGGGCACACTAGGTCCGTTCGGCACAGCGTA
GTGGGCCGCCACGGCATCCAATACCGAGCGGCTGTCCGTGGAAGTGACACGAAGCCTCAG
CTTAGGCGAGCCTGCAATACAGCGCGCGACCTCATCGTTCACGCTGTTAACTAGGGGCGC
AATCTGCCTGTCGTCCTCAATGGCTGTTTCAGGCGATCGCAGCTGGTCCCGCTGGGCAAT
GATAGCGCCGGCTGGCTGCGCGGCTGCGGCATGGAGGGTCCTGCGAAAGAGCTCGCTGCC
CCACGACAGCACTCGATCCCAGGTCCGACTTGCTCTAACCAGGAAGAACCCAAAATGCTG
TATGAGCCGATGGGGAACCGCTACCGGCGAGTCCTCATCGAAAGGGTCGACTGCGCCATC
GTGGTCGTGGAAGTAGCGCACGACCTCCACTGTGAGTGACAGCCGGTCAAAATAGGCTTG
AACTGCAATCTGGCAGCAGAGTTGTTTAGCGGTCTCTGTCGGCAACGGGTGAATCTTGCC
GGTCGCCTCGTCCAACCACTTCGGGACAGCGCGTCCATCTCTGAACCATTCGGAGTGCTG
ATTGGGGTCATTGCCTTCAAAGCCCGTGATAGTCGCAATCAGCTTGATGCGGTCATCCGG
CAGTGGATCCGACCCAAAGAAGTCGTGCTCCGTGAGGTCCCGTATCAGACGATCCCTACC
AAGGATCAGGGTGAGGGCCTCGATAACAGTGGTTTTGCCGGTGTTGTTGCTCCCAACTAG
CACCACGTGTTTGCTGAAGCGCAAGTAGCCCTCACTCACGCCACGGAAGTTATGGATGGC
AAGATCTGCAACTCGCATGATTTCCCTATGCGTTGGCGGACGAGGACCTCCTCGAGAACC
ACAAATGTCCTACGGCTTTCTACCGGTCTCGCTCCCTCTCTGCGACATAGCGGTGATATG
AACAGATTGTTTCGCCATACTCGTCTAGGCCAAGTGGCTGTGAACAGACGGCGCATTCGA
TCGGCTCAAGCTCAAAGCCGCAGGCGAGGCACATCTCCTCCTCGTGAACATATGCCTCCT
TGTTACATTCTGGACAGGTATCCAGGGGGTCAGGCCCGCCATCCTTTGCAGCCAGGAAGC
TTGCGCCGGCAAAGAAGTTAGGAAGGATGCGACCAAGCCACTCCTGATTTGAGCTGCTAT
GACCGCAAGCTCGGCACGCCCACTGGGCCTCAAATGGGTTGGTGTTTTGGGCTTGAGTTT
GCCTGACCAAATGGGAGCTGCACTCAGGGCACCCCTCGCGCTCAATAGCATCCGTCAGCG
AGGTAGGCCCGTCGATTGGAGCGTAAGACGCCCTGCACTCTGCTCTGAGGCGGTCTTCGA
TCTCCTTCTCGGCTACTAGGAGGGCCCAGGAGTCGTCGTCTATCTCGTCCTGAGGGTCCA
CCCCTAGGTGCTTCGGCATGAACTGAGAGAGGAAAAGAAGACCGTCAGCGAAAGCGCCTC
GGATCTGACCCACGTCATCAACGTGGTGGTGCTCGACCCGGTTCCTGACTCGTGTGATAC
GGTCTAAGAGCTTTCCATCTGCTTCAATGCCGAGCGATTTAAAGCGGGAAATGATCTCAG
AGACGTCAACTGTCGTCTTTCCAGACCCCTCAAAGATGACTTTCCCATTGTCATCCAGCG
ACGGGCTGATTTGCTTCCAAATCAAGATCTCGTCTTCGGGCGACAGGCGGCGAAGCTTCT
CTTTACACAGGAGGAGAATGCCGGCGGTCAGGTTTCGGACGGCTGAAGACAGTCGGGGTG
GGGACCCTTCGTTGAAATCCTCCACGCCAACCTGTATCGCGTTGAGCGCGTTACGGTATA
TCGGATGCTCCGGCATGACCCATCCCCTTTTGGTTTATTGAAGGATAGAACGTCTTGGGC
TCGGAAGGCGAGGCTTCCAACCGCTTCTTTGGATGAATCGGTAGGGTAATGGACTGGATC
CTTGGGTGAGGTCAACACTATTGAAATTCTGTGGAACTTACGTTCGACTGCTGACAGTAT
GGCTGGTGGCCAAGAATGCTCTCATGAGAGAGCGCTCTGGCGGGGACGCCAGCCCCGTTA
ATAGAGAAATGGGTTATGAGTCTTGTCTCATTTGCATGCAGTTCTGCCTTGGCCCTGACT
ACACTCAATCGCTCAACGCAGAGATCAAACAGCTAGAAGAAGGAGCCGGTCGAGAAGCGC
GGCAGGGAACGACGTCCCCCCTGGATGAGTGAACTTTGCTCCTGAGTAGCCCATGTTGCA
AGTCGCCAGAAGTCGAAGCTCTCCTCCGACTTGAGCCTGCCTGGAGTACGTTCGGAACCC
GACGCTGTCGACTATTTGATCAGGAGTTCACTGGGCTCTTTGCCCTTCTGCACCAGCGCA
GCCAGCCACCTCGGTTGTCGGCCACGTTCTGGTCAGGCTGTCCTGCAGAAACGCGAGAGG
AGCTGCCCAGTGAAACTCCCTTGTGGCGCGTCACTTGGTGGTCCCCCGCACTCTCGGTCA
CTGGCCAAAAACAAGAGTCCTAAGGTTCCTAGATGCGTTTCCAGTATGGCCGGCTGAAGT
CGGGTTTCAATGGTCGTGCTGTCATTCGATCTTAAGGAGGGCCGATGTTGCTTGTTCCGT
GGAATCCATCGCGTTCACCGATCACCGAGACGTGGTTCCTACGATAGGCATCTTCCGTAT
CGCTGAACGCGGATGTCTCGATTTTCGGCAGTGTCACTTCCGCCTCGGCGGCTGTTTCGT
TGTATGGACGTGAAGCGGGCAGCGCCTGCGTGAGTCTTAGCACCTTCGCCGTTTTAGTTC
GTTCGGATTCTGCGTCTCGCCTGAAGGCGTAGACCAGAGCCGCAACAACGACCACGGTGA
GAGCCGCGATGAGAGCGTAGGTGGTGATGGGCGACACGGCGTTCTCCGGATTTCTTCTGG
AATGTTCTCATGCATCAGTCAGGTGCAAAGTTGCGCTCAACCGAACCTCCTATTGCTGGA
CTAGGTCAGTTTGTTGGCCGCGTTCGGAGGATGGGGGGAGGAAAGACGGCCGTGAGGAAA
AAATGGCGGCCACTAGCCGCCGTTTTGCATCTTGGCAGTCGAAGTTCGCTCAGCCCGGGC
CGACACGGTTCCGGCCCCAGTAGCCATGCGGCTCACCGCTGGTCGACAGATGGTTCCCGT
AGGGATCCTCGTCCTGCAGCAAGAAGCTGTTGTCGATCTTTTTAACGGTGTCGTCGACCT
CATCGAGCGAAGCCCGATGGGACGGGGAGGCGGGGAGGCCGGCCTTCAGGTGCTCGATCT
TGGAGGCGTTGCGACTGCGGATCAGTGCATCGCGCTTGAAGGCGAAGATGACGCCAGAGA
CCGCCGCTGCAGCCAGGCCATACAGGAGGTAGTCAAGTTGGATGGTCATGCCCGGCTCCT
TGCTTATGTGGCCATCATCCCACAGCCTTTGAGTTCCACAAGTTGCACGCAACCTCTTCC
ACATGGGTTCCTTAGATGCGGTGCCAAGAGGATGTGGGGTCTAGGGCTACCAGATAGTGG
CGTCCGTGCAGCTTTTCGATCGAAGTCAGAAAGTGGTGGCGCAGAACGGAGTCCCCTGCG
AGCTGACCATGGATTGCGGACAGGAATGCGTCCCGATCCTCCCTCAGCCCATCAAACGAC
CGCTGAATCGCGGCATCAATGTCTTCGTCTGGATGCTGCTGGCTGCGCGAGAACGTCGGC
AGTGGGGTTTCCACCCACGACTGCGCCTCTTCGGGCTCGTGGCGGTTTGCATCCAGTGCT
TCGGACAGCGATTCGTAGGCTTCCTTGAAGCGAGGGTCTTTCAGTTTTTCTTCCAACGAG
ATTGCGGATCGCGCCAACTCCAATGCACTTTCTATCGTGCTTCTTTCAGCGAAGATTCGG
TGCTTCAAGTCGGACGTCGCGCTTTGCACAGCGCTGGCGCGGGAAACATTGCGATTGATC
TCCGCCAGCCCATTGTTGAAGGATTCGAGCAAGGAGAAGAGTGTCCGACTGGGAGGTGTA
GGCTGGGGAACGGAGGCAGAGCGGACCGGCTGGCTCGGGTGCACCGCCGACGCGCGTTTC
GGGAGCGACGGTGGGGTGGCGAGCGGAGAGGGGTCTACACCGCGTCGCCTCGGCTTGTAG
CTGCAAACGGGGAAATTGGAACAGGAGCGAAACTCCCCATAAGGGCCGGTGCGCAGCACC
AGCACGCCTTGCTTGCATGCCGGACACGCTTCTTCCTTGACGGCTTCGCCATCGGTGTCA
GTGATCCCCAATATCCCGTCTTCCACCAACTCCCGAAGGAACATCGAGCGTTGACCACGG
GCGGTGAACATCGCCACGGTGCGCCGGGCCCGGGTCAGGGCCACGTAGAAGAGCCGGCGC
TCTTCGCCCAGCGGGAAGGTGTCTCCTTCGGGCATGGCAAGGGCCAACACCGGATCGTCG
GTGCGGGTGTTAGGAAAGCTGCGCCGACGCGGGGCGCTGATCATTTCCGGGAGGATGACG
TAGTCCGCTTCGCTGCCTTTCGAGCGGTGGATGGTCAGAAAGGAAACCTCCACCCAGCGG
TTGAACCGGCTTTGCCTCATCGGCACATACTGCCGATCGGCGTTGTAGCGGCCCAAGACA
TAAACCGACACCTTGCCGTTGCGCCCCGGCGGGATCGTGCCATCGCGCACCCCCTCGGCC
AAGTTCACCACGAAGCGGTCGATTGCATCGGCCAGCTGGTCCTTGGTGTCCACCTGGAAC
GCTTGGAGCACTGGGCCATGGGCAGGGGTGGCCGAATGCACGCGCTTGGCGATCTGCCCC
AGGTTCTTGGAGACAAATGCACTGGAGACGTCGCACAGCGCCTGGGGGCATCGGAACGTT
TGCTCCAGCTTGAGCACTTGGCCGTGACCAAACCACTGGCGAAAGCCGGTCATCACCGAC
ACGTCCGCGCCGGCAAAGCGGTTGATTGACTGCCAATCGTCGCCCACAGCGAAGAGGAAG
CGGCCCTTGCCTTGGACCAGTGCACGGCACAACCGGGCCCGGGCGCGCGAGGCGTCTTGG
AACTCGTCGGCCATCACCAGGTCGTAAGGCGATTCCACGCGCCCGCCTTCCAAATGGCTG
GCGGCGAGGTTGAGCATGTCCTCAAAGTCGATGCCATCCTCTGCTGCCAGGGCTTCGTCC
CACGCCGCCATCACCGGAACGGCGATGTCCAGGAACATCTGGTAGCGCAGCTTGAAGGTG
TCGGCGGGCATCGCGTCCAACCGCTGATGCAGATCCGATGCGCTCAAGCCGTTGCTCTTG
GCGTGGCTCATAAACGTGCGCACCAGCCCAACGAGCTCGACCGATGCCATGGGCTGCTGG
CCTTCCTTGGGAATCTCCCGGTCAGGGTTGGGATCGAGCACCAACCCCCGGTCGGTCAGT
TCGCGCTCCAGCCGATCGAAGTCGTCGCCGTGGCGCAACCCGTGGCTGGTGGTTTCAAAC
AGCTCGGTGCCTTTCTCCGCGTGAAGCTGTCGCTTCCAGATCACCCCATCCATGTAGCCT
TCGAAGTGCGCTGGTGGCACGCCATTGGCGTCGAGCGCGAAGTGCTCGTGGAACAGGTTC
AAGTCGGGGTAGTAGAAATCGGGCTTGTATTGCCGGTGCGTTTCGTCGGCGGTGCGGTGG
GGGTAGGGGGCCTCGTAGCGGTAGTCGACTCCGTTTAAGAAGAGCAGGTTGGCGATCATC
ACCTCTTCCACGCTCTTCACCCGCTCGCCGCGGTTGGTGACCAGCGCGCCCTTGCCTTGG
GCGTCCCATACGTCGGACGGCTCCGGTGCACCAAACGCTGGAAGGTCCTTGCCAAAGACG
AAGCGGAACAGGTCCCACTGGCGGCGGAACGTGGGCGACTGGTCTTTGAGCTGGTCCACG
AGGTCGGTGAGCTTTCGCACGCCACCAGCCGCGTCGGTGGCCCAATCGGGAACGTCGGGC
TTTTCCCTGGTGGCCTTGCCGATGAGGCGCAAACCAAGCGCGTGGAAGGTGGACGCCTCC
ACGGTTACGTCCCCCATGCCCAAGCGCTCAAACGCCAAGACCGCGCGCTTCTTGAGCTCT
TCGGCGGCGTCCGTGTTGAACGCCAGCAGGACGATTCGCTTGGGATCCACGAACCCGCGG
TGGATGGCGTAGGCCGCCTTGGCCACCATGGTCGAAGTCTTGCCCGAGCCGGCCGAGGCC
ACCACCTGCACACGGTTGTCGAAGCACACCACGGCCCTTGCCTGTTCCGGGGTGAGCGGT
CTGCTCTCCACCCGGTCCAGCAAGTCTTTGCAGGCCACCAATTCGCGGTCCACGTGGGCA
GCGTTGAGCGCGGCCCATGCAGGGCGGTGGTCGGCTTCCCACGCTGCCAGCGAGCGCTCG
ATCGCCTGGGCAGCCGGTCCCAATCGAACCGCCACGCCCGGCTTTTTTAGGCGCGATCGA
AGACCGGCCGCATCCATCTTGGGGCGGGCAGCGAGGACGTCCTCCTGCTGCTCGTGGGTG
AACCAGCGGCGCTGCTCCAAACAGCCCCGCTCCTGGTCTGCCTTGTGGTCCAGCCACACG
TCTATCGAGCGCTGCTGGCCCTTGAGGAACGCCACGTCCTCGCGCAGGCGTTTCTCTGTC
AATGCCACGTTCAACGCTTGAACCAAGGCGGCGCCCTGGACGTTGGGCAGCCCGTCGGCC
CTTACTTCCCGGCCCTGCCCAGGATGGAACGTGATGTCGGTCCAGAAGGTGCCGGTGTTG
ACGCGGTAAGTGGCCTCGTCCTCGACGTTGACCCGGTGGGTGCGTCCGTCCAGCGCCAAG
GCGAGCTCCAAGCCCTCAAGGCGCAAACGCCAATCCGATGATCCCGTTACGTGTCGGCCC
GCCCACGACGGGGTCCATTCCTTCGCCATCCTTTTGCTGTCCATGCCCCGCGATCATCCA
ACGCCAAAGTGAGAAGCCGATCACGTCATGATAAGGCGTGAAAGCCTTTGTGGGCGGCCA
CCTTGGACAGGGCAGGGCGCCAAGTCCCCTTGGCCATGCGTTGCTGGACACGGACGCGAT
AGGCGTCGGGTGAGGGGGCCGGGGTAGGGCGCTTGTGTCGCCGCAGGTTGCACAGGTGGC
ACGCGGCCACGACGTTGTCTGCCACGTCCTTCCCGCCGTCCTGGCGGGCCAGCAGGTGTT
CTGCCGTGCATCGAAAAAGGGCGGCCGAACGGGGGCGCAGGCCCAACTCGTCGGGCGAGC
ACAGCCACATTGGACTGCTGCAGTAGTAGCAACGGCCTTGCTGGGCGTGAAAAGAATGGG
TGCGCAGGGTTTTGAGGGTCTTTGTGCTCAACGGCGGGCTCCGGAATCGAAAAGGATTCC
CGCGCCCCCATTGGGTGGACCTCGGGCACCCGGAGCCTATTGGCTATGCGGGCACAACAC
CGACGCTTTAGCGACCGGCAGGTGCTTTATACGGCGTGTCAGGGGCCAGAGCAAGAGGCC
GCCCCTCACAGGTGGCCGTAGTCTCGGTTGGAACAACCCCGCTGAATCCAGGTGGTGATG
TTGGCCTGGCAGAGGTCCTCGTCCTGTCCGTCCACGTTGGTCATGCCCGACGGCGGCGCC
GACCACATTTTCTGCAGCACGTAACGAGGTTCAATGCCCATGCGGGTCAAGTAGCCAAAC
ACGAGCCGGTAGGGTTGGCTGTCAAGCGGGACGGCTTGGCCATCGGGTGTGTAAATCTGA
TGGAACCCCAGCTTGGGGTAGGGCGACCAGTTCAGCCGTTCAACCCCTGCCATGAAGACC
AAGGGGCACGCGGAGTAGCAGTTGTTGTAAAGGGTGGTGTCCAGTCCCTTGCGTCGAATG
TAGGCACCGGCCTTCATGGCTTCATCGATATAGCCCCCGCCACTTCCCAGCATCACGACC
TCTACCGTGGGGTTAGCCTCGATGGCGTCTTCGACCTTCTGCGCAAACCCGGCCTCTATG
TCACCCAACACCTTCAGGGCATGGCCCTCGTTCGTCACCACGTAGAACGAGGATTGTCCC
TCCTGCTTGATGTAGGCTTTGGGCAGGCCAAGCTGGCCGGCGCAGTCCAGGTTCCAAGTG
ATCACACGTTCGTCGTGCGGCATGTCCAACACGCGCTGAGCAACGCTGGCGAAGTTGCCT
AAGGAATTGCCCATGATGCGGAGATCTGACGCATTTTCGGTGGTTTGAGTCTCGTAGTCC
GGCTCGTATTCGATAGCCAATGGGGCTACCAAGTCCGCCTTGTCCAGCAGCTGGCCGAGC
ACAAAACACGTGTGCTCAGGGATGTGGATTTCGTTGTATGCCGTGCCGGCCGAACTTGCC
CCATCGATGGACACGCCAGCCCGGAACACCTTCGTGCCCAATGCGTCCCTTTCTTTGATC
AGCTTTCTCAGGCGCGCTACCACCGCCGGATCATCGGCGTGTGCCTTTGGCTCCTCGGCC
ACAGCAGCGGGTACTTCCTCCGGAACGGAGACTGGTTCGGGCTCTGCAACAGGTGCCGGA
AGCGCTATAGGTTCGGGCCCCGCCGTGGGCGGTGGAGTGGGTGCGTTGCATCCAGCGAGC
ATGGCCATACAGGCCAGGCCAATGATCCGTTGGCTCATGGTGTTGTGGTCCCCTGTTCAG
CAAAGGATAGCGGAACTCAGGTCTTCCAAGACGTTTTCAAATGGAAACGCTTGCGGCACA
AGGGTAGTTCGAGTTCTTGGGCGCTTGAGGATAAGTAATTGAGTCAAGCCGGCTCGGCTT
CGACGCTACCCAATAGGAGAACTTCCATGAGCAAACCAACCCTAACGCTGTATCGAATGA
CCGCCGACTACACTGGCGAGCACCTCCACGTTCTGTTCCAGGTCGACCATCCAACGCTGC
CACCAGTTCTAGGAACACTGGAGCCGGTCGAGGTGCCAGCCGACCATCCAGTCAGGATGA
CTGAGAGAGAGTGCTGGCTGCATCGATGCGACCTGATGGACCGAGGATGGACCGTGCTGG
GGTCGCAGCACACCTTCGGATGAGGAGGGGACCTCCTCGGAACGCTTGTCCCTCACTTGA
AAGCACTCGCGCAACAAGTTGATGGACTGGCGGTCTAAGGAGACTGCGGTACACATGGTT
CGCAGCGGTGGCCCTGTTGCTACGTGCATCCATACCATGGCTGCGGCACTGACGTATTTA
AGTGCGCCTTGTCGGTGGACCTCAGGCCCAGTTCCACAGCCGAGTGGCGCTGCGATGTAG
AATGCTCCGCCGTTTCGGCAAGACGCTTAAATTACAGGGGATGTATGCGCATAAAATCGT
TAACCGTCATGACGGTGTTCCTCTTCCTGGCTGCTTGCTCAGGCAACAAAGCGCCAGCAA
TCTCACTCGATTCTAAGCTTAAGTGCGAGCAGCTCGCCGATAGCCAGTCGATGGGCGATG
ACTTTGCGGTCAATCGCCAGATAGAGACGGTTTTTCAAGCCGCCGCTGCTAGCTACAAGG
GGGACTCAGATGTCGAGTATTACTTTCAGAACGTCCTAAAAGGAAGGTCCAAGCCAAGAA
AGGACGTGGATCAAGACATTATTTCCCAATGTTTGGCTGATACAGGGCGTTCCTTGGCTG
ATGTTTTCCGTCAAACGGTGAAGTCTAGCTATGATCGACACGGAAGAGACGTCGGGCTTG
CGAGCTGCAAAGCTTCGACTGATGGACTCCTGCCACCCAATGCGGAAGTCAATTATCTCT
CTTCCGTTATTGAAGAGCGACGAGCTGCTTCGGTTGTTGGGTTCATCTTCAAGCCTGGTA
AGGAGGATTTGGAGGCATATCGGCAAGAAGTAGAAGTGGCCTGCGCTGCCTCACCGGAAC
GGCTAGTGTCTCGCGTTGCGGTAGCCCTGGTCGATGAAAAGATAAGAGAAGCGCAGAGGG
CGCAGCACCAGAGGGAGCAACAGGAGCAGGAGAGCGAAGATGAGAGAACGTTGACATCGG
TAGCGCAGATCAACGCTCTTCTCGATGCCTCTGAACCTGTCTCTTGTCAATTGTTAGCGG
ATGTGCAAAGTGATAGGAGCTACAGGACCGGTGACGCCGTAGCCGAAGCTGTCGAACGAG
CAAAGAGCGTGGTGCGTCGTAGATCCTCGCCTGCCTATGCTGCAGTGTTTTATGGTCAAG
CTTTTGATATTGGGGAATGTGCGAAAGAGGGACTAACTCTCGAGCAGGGTGTCCAAGCCA
AGTATGGTCCAGATACGGTGGAGAATACTAAAAAGCTGTACTTTGGAGATGAGATGGAGA
TGGAGAGGGCGGCTGCCTCGGAAATGCAGTTGCGGAAGCAAATTTATGGTGACCAGCCTT
AGATGGCTGTAGCATTTAGAGAGCCCCTTGAACGGGGCTCTCCATCGATGAATGAGATTG
CCGATCAGCGGGGAATACAGGTGTAGTTGCCGGATTCAGTTGAACTCTCAGGCGCTCTGA
TCCTCTGTTAAGCCCTTTTCGGGTCTAGCATGCTTTTCCCGTAGCAAAAGGTCGTCCGGT
CGCGTCGATCGGACGTCATGCCCAACGCCAGCGGGTGGCGTGGCGCCCTCAACGGCGCAC
GCCACGCGTTGGTATTGACGTAGGGGCTCACCTTGGTGAGGCTGTCCACGCGGGCCGGCC
ACCTTACGTGCAAGTCGCCGTTCGCGTGCCACGGGAGCTGAAGAACCGGCTGGAACAGGA
ACAGGCGGTAACGCGGGAGGATGTTCACGTCAGCGAGTTGGTGCGGCGGTTACTGCGAGA
AGGTCTGGACCAGCCACGGGCGACCTCTGCTGGCAGCCGGTAGGGAAAGCGGGCACCATT
CTCGGATGTTTGACAAAGGCAGGGTGGGGTATGGTCCGGCGTTATCCCTATGAACGCCTG
GGAGATCAGGTCTTTTCCGACGGCATGATCGGTTGCCGGTTTCAGCGCGTGGACCTCAAC
GCACGTTTTGGAATCAGCGACGAGCTGATGCAGTTTTTTACCAAACACGGGCGATGCGCG
CGCTGCAATGGGACGTTGGAGGATTGGAGCGTTCACGAGGCGTGCAGAGCAGGTGATCGC
CGTTTCTTCCAGTCCTCCGATCTGGAAGTGCTCTTGCCCTGGAATACCTTTCATGCGCAT
TGGAAAGTCCGCGCCCGCGAGACGCGCCGACGAACGTCGTTTCGCCGGGCCCTGAAGTCG
AAGGCGGCGCCAGGCTCGCACAGCACTGAGCAGATTAGGACATTGCTGGTGCTCCAGGAG
CGTCGCTGCTACTACTGCTACAGATCCCTCGAGGGACCGGGTGGTGCTGTAAATGGCCTT
GGTGAGCCTGCCAGTTGCCACGAGGATCACTACGTATCTTTGCATCATGGGGGGAGCAAC
TTCATCTCCAACATCGTGTTGGCATGCGTGAGTTGCAACTCGCGCAAATCGAATCTGCAT
GGGGACGATTTCGTTCGGGAGGCGCTCGAGAAAGCAACGCTGGCGACACGCCGTCAATTG
TTGCGCATCCACCAGAACCGAGCAGCGCACGCCTTTCGCTTGGTGGTTGAAACACTGGTG
GATGCTGGAGACGATTGACCCTTGGTTGTGGTTCTCTTGCCGGCGCTGGTGTAATGACCC
ACCGCTTCCTGCTCAGGTCATGCGGTTAATGTAGCGGCATAGGCCGCATCCGGGGTCATC
ATCTTCAGCGCCTGATGAGGGCGCTGTTGGTTGTAGAAGGCGATCCAGTCAGCAATCACC
CGCAGGGCGTGGGTTTGGCTCTCAAAGCGATGCCGGTGCACGCATTGCTCCTTCAGCGTC
CGGATCACCCGTTCGACCATCCCGTTCTGCTGAGGGCAGTGCGGGGTGATGAACTCCTGG
CTCAGGCCGTAGCTGCGCACCAGCCGGGTGTAATCCCGACTGGTGAACACCAGGCCGTTG
TCCGAGCGCAGCAGGAATGGCTCCTTCACACGCCCCAACGTGCCGTAGCGGGTGATCAGC
GCCTGCTCCAGGACGGCCGAAGCGGTGCTGGCCTTGCCGGTCCGTGACAGGTGCCAGCCG
AGCAGCTGGCGCGTGCTGCAGTCGATCACCAGCGCCAGACTGAGCCAGCCGTCCTTTCCG
CCCCAGACCCGGCAAAGGTCGGTGGCCCAGCGCTGGTCCGGCCTTTCGGCCCGCGACACC
TTGGCTTCGATCCGCGGGCGCTGACCAAGGGCACGCTTGCGTACCTGCCAGCCCTTGAGC
TGGAAGATCCGCTGCACGGTGTTCTTGTTCATGCCCAGCAACGCAGCGACCATGCGATAG
CCAAAACTCGGCTCCGCCTCGATCATCTCTTTGATTGGCTCGGCCAGCTCTGGCTTCACC
TTGGGCGGTGACCGGGTCGGCTTGTAGTACGTCGTGCGACGGGCCACATCGAACCACTGG
CACAGCTTGGTCATCGGCACCGCGAAACCTTCGTCCTTCAGGCCCTGCTGGACCGAGCGC
ATCAGCTCTCGTCCTTTCCCACCAGGGACGCCAGCTTTTTTCGGGCGCGGATCTCCAGCA
TCGCCTCGCCATAGGCCTCCTGCAGATCCTTGAGCTGCCGCGCATACTGCTCGCGCACGT
CCTCCGGCTTGGCACGCAGGGCATTCTCCATGCCGCGCTTGCCGTCCTCGACCCAGCTCT
CGATCTCGGCCGGGGTCAGGTCGAACTGGCGGCTGGCCGCCGCCACCGTCGTCTTGCCCT
GGATGATCTCAAGGACCAGTGCCGACTTGCGCCGGGCGGTCCAGCGCTTGATCTCTTCTT
CCATCTTTTCGCTCATCGGTGTCTCCTTCGGGGAAAGTAACACCTGAGCAGGTTTTCAGT
GGGTCATTACACTGGTGCATTGGATGCCAGTGCCTTTCGGATCGGCGTGTCATCTGGCGA
AACGAGTTCTGGCTAACGTAGTTCCATGGAGAAAGCCTTCCTTTAGGATGGCTGGCGATG
ACCGCCCGTAGTCCATATTCCAGGGCCTTGATGTTGCCGCGGTGGGCTTCTAAGTCTACG
TCGCATGCCTCAAGGCGCGCGGCCAACAGCTCTAGGGAAAGCTCCATAGAAGGCTCGACA
GGTGCGGGGGCAAGGTTGGATAGTAGGAGACAGGCAGCCAGACTTTACCCATGAGCATCC
TTAACGTTTTGCTGAGCGCTGACCAGTTGGTCGTGACGGTAGACACCTGGGCGGAGGACG
CCCTAAGTGGCCAAGCTTCGGCAGGGGCGAAGGTGCTGCTCATTCCTCAGCACCAGATCT
TGTTTGCAACCCGGGGTTCAGCTCAGTTCTTTCTGCGAATCTACCAACTCTCGTTGGAAG
CAAGTTTTCGAGCAGACTTCACCTTGGAACAGCTGACGGCGGAATTGGGGCGAGTCATTG
ACCAGCTTTGGCCGAACTACGCCAAAGCCCTGGCTGAAGCGGGATTGCCGGCAGAATACT
GCACCACGGAGCTGGTGCTGGGTGGATGGTCTCCCAAGAACGGACGCATGACGGCTACCG
CCTACGCCAAACACGACGCGACGGTGCCCGCGGTGGTCCAGCCGATCACGGGACAGCTCT
CGTCACCTGGTGAGCCCTTGCAGGACTGGCCGCCCTCAATGGCAACGCCGGCCCTGTTTG
AGTCCGGCCGGCGGCCGGCGCAGTGGCTCAACGAGAGAAGTGGGCGGAAGGTGGCAGGGG
GCGGTTGCTGTTGGGATTCCTGCAGCAAGGCCAAGCGGTGGTCAAAGACCTGGGCGCCAT
CTGAGCAGTAATGGTCCGCCTGTTTAGCCGCGGGGCCAGCTCGCTTGACCGCCAGCGCGG
GCGCGTTTTGAGCGTCAGAATCGAGCGTCAATCCTGGGCTTTAGCACTTATCGTCAAAAA
AGGACCCTCTGATGCAACAGCTGGACAACTACCTGCGATCACCCCAACCCGGCTATGCCA
TATTGATCTCAGGGGACTGGGGGGTTGGGAAGTCCTATAAATGGAGTCGCTACGCTGCGG
AGCTAACGGATCGCTCGCCCATCACTATCTCTGCTGCGGGTCTGGAGTCGTTGGAGGATC
TGGAGCGGGCCTTGCTCCAAGCATCCATCACCATGGCAGTTCCTGGCGTGGTTGCTGAAG
TGGGGTCAGTGCTTGGAAAGGCGCTGCTTCGCGTGGCAAAGATTGAGCCAAAAGATATCA
CTTGGCGAGCAGAGCTCACACGTGACAAGACCGTGGTCTGCATCGATGATGTCGAGCGCT
TTGCAGGTCCTTTCAGTGTCCTATTCGGGTTCGTCGTCAACCTCATCGACAGCAGTGGCG
TTCATTGTCTGCTGATTGCCGACGAAGTTCGTGCGGGCGAGAACTTCAAAAATTTTGGAA
GGTATAAAGAGCGTATCGTCGGTGCCACCATCCACGTGGAGCCTGATCTGCTGGCGTTCT
GCCAACTGACGATCAATGGCATTGCGGAGGATGGTGTGCGTCGGATCGTTGGTGGAGGTC
TCTCGGAAATCATCAGTCTCATCGAGAGCGCTCGCGTCACCAACTTGCGAACCGTCAGAA
CGGTGATAGTCGAATTGAAGCGGCTGGCGGAAGCGCTTCCAAAAGATGCGCTGGATCAGA
TTTTCAACAGTCCCCTGCCCAGCGCGGTGTTCTTCTGGACAGTTGCCCTCGCGCGCGATG
CCAATGGCCGCGAGCTTGTCAGGAAGGTCTTTTCGACCGATCAGGTGGGCATCATGCTTG
CCCTTCACGACGTAATGAAGGAGAAGGGACAGGCCACCGAAGACGAGACAGCCTCCCTAG
CATCCACGTTGGAGCGGCTTGGACTGTCCGCAGCTGTCCACAGCTGGCCTGCGTCACAAG
AGTTCATCGATCACATGCGTGGGTCGGTGGGCGTCGACTACCAAGTGCTTGCCGCCCAGT
TTGGGCTCATCCCGGAGCTTCGTTCTTATGATCCGCTCATGATGATCGGAGACTATGCGT
CCGCCACCGATGAGCAGATTCAGGCGGCTATAGGTCACGCACAGGCCGAACTGGAGGCGG
GTGGAGAGGATGGAAAAGCAATTAAATTGTCTCGCATCTTAAGCATCTATCGAAGCTTGT
ACTTCCTCGGCTTCAAAGGTGTATTCGTCCAGACGCAGGAAGAGTGGACCCAGACGGTGC
TTCGGAGGCTGGATTACTATCTGAGCGCACCTGACCTCATCGACTGCGATGGTTATGAAG
TCTGGCCGGACGACTACAGCGCTGAAGAGAGGGAGGTCATTAGTAAGTGTGACGAGATCG
TAGAGATCGCCCGAAAGCATGCCAAAGTCGTGGCGAGCACGATTGCACTTTCCTGGATTT
TCAGCGGGGAAGGCGTGGCGCCCAATACAAGCGGCACGCCTGTGTTCAGTTCCGCACCGC
CGCCGGAGGACTTCCTGGCAAAGCTTCGAGAAAGCGGTATCGCGGCTGTCATCCGCCTGA
ACAAAGTATTTCGGATGCGGCTCAGTGTCACCAACTCGCCTGATTACGTGGGTGGGGATA
GAGCCTACGCCCAGCAGCTCATAACCTGCATCGAGCGGAGTGTTCCTTCTCAACGCCCAA
TGTCATTGCTTGATGCGGAAATCAAGCAAGCAACTACCTACCTCCGCTCCTTCGTCCAAT
ACGTCGATAGGTATGAGTGCCCATCCGCATAGACTCGCTAGGCTTCGGAAAACCCCGCGA
AACTTCCTCGTTGCCTTCTAGGGCCCTGATGCTCATTCGTGTCCGCGCAGTCACGTAGCT
TTAGTCTATCGAGCGAAGGCTCATTTGATGAGAAATTCGCTGGGCTCCTTCCCCTTCTGG
ATCAGCGAAGCCAGCCACCTCGGTTGGCGGCCACGGCCGGACCACGTTTTGCTAGGGTTG
GCCGGATTGCGGTACTTCGGGGCGACCTTGCCGTCGGTGCGCTTCTTGGATGCCTCTGAA
GAGGTCGTTGAAACCGCGCCGTAAAGCTCCTCTATCGTGTAACCATGATCTTTGACGTAT
TTGTTGATCTTGGCTCGCATAGCCGCAGCTTTGGGCCGAGTCAGCACTTTGGTTTGCTGC
TTTTCTGCCTGAGTGATCAGGGCTTTGAGTTCTTTGGCCGACAGGCCGCTGACATCGATG
GTCATCTGTTTGATCCGAGCGGTGAGGGCTTTAGGGTAATTCCAAATGGAATCCGATGCG
AATGCTCGCAGGGGCGCCCAAGCTCTCCTTCAATATTCGGTAGGGCCCAGGCAACAGCCG
CCGATCTACGGGTAGAACTTGTCTGGATCGCTTAGTTGTTTCGCGAACTGACCTCTCTGG
TAGATCGGCAATTCGACCGGTGGCGCGTAGCGACTCAGGAGATCGATCTGCTTCCTTCTG
GCGAGTTCTGGTTTCTTGTGGAAGTAGGCCTCATGCAGCACCGGCACCTTCTTGCTGATG
CTGTGGCCCGTCAGCAAGGCAATGTCCTCGTCGGGAATTCCTTTGTGATGGAGCTCCGTG
GCGATGGTGTGCCGAAACGCGTGTAGCCCAATACCCTTCCCGAAACCTAGGCTCTTCAGG
TATGTGCTGAACTGGTTGAGGGCGGCTTGGCTGTAACGCTGGTTCGACTCACCCGTCTTG
CGGTTCACGCCGGCGGTCAGGTGTGGGAACAACCGGGGATGACCGCATGCCCGGATATCG
GCCACGAAATCGAGGAAGCCCGCATTGAGCACTGGGGTGGGGATGGGGAGGGTGCGAATG
GCTGCCTTCCCTTTCAGGCGCTGACGGCTTCGGTTGCGGGTCTTGTGCGCCAGGTCGGGA
TCGACGGTCTTCTGGATCCGGATGCACCAGACGCCGGCTTCTTGCACCACGTCCGCCAGT
TTGAGCTGGGCGATCTCGTTGATGCGCGCTCCCGTGCAGAGGCCGAGGATGGGAAGCCAC
CAGCGGTGGGGGTACTTGCTAGCCCATGGGACATATGTCCCATGGTCGAAGATGCGCTTG
AGTTCTGCATCGTCAAACAGGCGCTCGGGCTTGTTCGGATCCACGACCAAGTCCTTCTTG
ATCTCGTCGAAGGCGACCATCGGTGAGGCACCGATGGCCTTGGATTTCTCAAGCTTCTTG
AAGAAGGTCGATAGGAAGCGCCGGTGTTTCTCAAGCGTGGCGGGGGCCGGTGGGGCCACG
TTGAGTTGCCTTCCACGCGCGACCGCTTGGTCGTAGGTAAACCTGCGGTACTCTGGGTCG
GACAGCAGACGGTCTGGGGCCCAGCGAATGAGGTCCCATAGCTTGTAGATGTGAGCGTGG
TCGATGCGGGTGACCGGTATGTCCCCGCACGTCATTAGAAGCAGCCGTAGGGTGCGAGAG
GTCGCCTCGACGGTCTCTCTGGCCAGGCAGCTGTAGTCGCCGCGATTGCGGATGTAGTCG
TCAATCTCTACGGAGAGCGAGCGCCCGGGTGTGCCCGCCGGCAGCGGCTCGGGATACCGT
GTGCCGTTCTTCGTCGAACGTGCGCGGCGGGTGCGTTCATAGGCGGCATTGAGAATCTCT
TGGGCCTGGATCGCGGCCTCTCGGCTGGTGATCACCAATTTTCCGATGCTGAGCCTGCCG
ATCCGGATATCGGACATCTCCAGCGAGCCGCTGGGATCGTCCAGATAGGATTGGAGGGGG
CTTGAGGGTTGAGCCAGGCGCATTGAGGGCTTCCATCGTTTCGATGGAAGTACAGATAAA
GCAGCCTCAGCAATCGTCAATGGAAATAGGTCGGTCGCGTGCCGACCGTAGGCATCTATT
GTGAGTGCCCATTAATGCTTCTTCAGGAAAAGAAAATTACGCAGGAATTGGAGGGATTCA
ATCCTTGAAAATCAATGGCTTGGCTGGATAAAGATTATGTCGAATCGCAGTCATTACGGT
ACTGTTTAATTTCTATAAGCTAACAGCGCCCTTTGGGTTGTTATGTTAGTTCTGTACGGC
TGATAAACGTTGCGGAGAATTGAGGGCTGAGAACTCACTTTGGAGGCGGAGCTGTGGCGC
AACGGGTCTGTCCATTGTTAGTAATTGCGATCCTCTTCGCGCCGCTGGGAGCCAGCGGTG
CGACGCCCACTGAGCCCGAGCTGCGCGGTGAGCTCCTGCGGATGAAGGATGCCGGTCAGG
CGGTGCGGGACCTCTCACTGACTGCCGAGGGCGAGGAGAGGGTGCACAGTGCCGTCGATG
CGGTGCACACCGCTCGGCTGAAGTCCACCGTTGCGGCCCGTGGCTGGCCGACCGGGGCGC
AAGTGGGCCAAGACGGGGCGGACGCGGCCTGTCTGCTGGCCCAGCATTCCGACAAGGCCC
CGGCGCTCCAGCGCTCTCTTGCGGAAGCCATGGAGCCCTTGGTAGCGACCGGGCAGGTCA
AAGCGTCCAGTTACGCCTACCTTTGGGACCACACCAACGACCCCCAACGCTATGGAACGC
AGGGGCGTTGTGCGGATATGGGGCATTGGGAGTACTGCTTGGCGGCTCTTCGGGCATGGT
GAGGTGGTAGAGGGCTAAAGCTCTTCATCTCCCAACAGGTGAATCGAGGAGAGGGCAAGC
GCCTATTCATCGAACCCCGAGAAGTCTGGTCCCTGGACTTCGCGGGAGGATCCGCCCTGA
TGACTTGGGTCTACCATCCATCGTGGAACGTAGACACGTGCCAGGATCGGGCGCGTGCGC
TGCGCCACCTCATCTCACTTGCGAAACAGAACTGAGGCTGTCGGGCCTCCCTGGGCAGAA
TGGGAGAGGGCAGGCAACGGCAATCGCGAGCGAATTATTTTATCTCGTTAGGCTGTATTG
ACAGTCGTGGCGCGATGTTGCAGCTTTGTATGGCCGTTCCCTCTCAATGAAGGAGTCAAG
TTATGTCGATTAAGCCTGGACCGAAGCCTATAGCTCCATCCACCGGCGAGCCGGATAAGC
GTCGGCGGGATAACAAGGATACCCCCGGGAATACCCCTGGCTTGAAGCCTCACAAGCATA
AGCCCGGCAAGTGACTTAAAGCGGATTGGTTGTCGGCGGCAGGGATCAAAAGAGCTGAAG
TGCGACACTGGCCGACACCACTATGGCGCCGGCCTTCGTCGCTATTGCCTGTTGCTGAAG
TAATCGGTTTGGATATGCGCGGAAGCAATTGGCACTCTTGTCGTGTGGCGGCAAGCGGAG
GGGCGATGTCTTCACCTGCCCTGAGAGTGCACAGCCGACTGTTATGGTGAGGATGAAATC
GCCGAAATCCTGACAAAAGACTGCTGGTTTCTGGTTGGAATGCTCGGCGTATTGGATAGC
CAAGACGATCCTGGAGTTCCAGACACCAGGGCGGCGTGCCCTGGTGTGTGGGGAGTCTGT
TGGAAGGTGAAGGGCGGCATACTGCGCGCTCAGCGAACGCTCAACCCCATTGGCGGAAAA
GAGGTCTTGCCGACGGGGTTGAGCAGCCTGCGTAAACGACTACTTACATCCTGCGCAGAC
GAGATGGTGCCATAGGCTTGAGTCCTTCAACCCACCTGTCGAAAATGAGCGCAGCAAGAA
CTTTATGGTTAAGCCTCTCGGATTCGCCGGGGGAGCGAACCTTGACGCTGATGTCTAGGT
TGGCGCTAAGTTGCTGTTCCAGCTCAGGCAGCCGTGACGCATGCTTGCTGAGCTGTTTTT
GATGAGTAGCGAGCAACACTGCTATATCAAGGTATAGCTGTTGCAGATAGATCAATCGGT
CTTGCGTTGCTGCTGCCTTAATGGCGGACTTCGGCGTGGTCGCCTCGCCCCAGAAGAGGC
CACCGCCATTGATGACTTTGCTGATGTGGTCAATGAGCCATCCCCCTCCAGCGACTGCGC
CCGTCGCCAGAAGGCCTCCGACGACGTCGATTATAGCTTTCTCCAGAACTTTCTTTGCCC
AGGCTTTCCGTGTCTGAGCTGCATTGGCTGGGGACTCGCTGCCGGTTGCTTCGGCTGGCT
TCTTAGTCTGCTTCTTCGCGGAGGTCTTGTTGCTCGAAGATCTATTTTGGCCTTCTTTCG
CCATTTTGCTCGTCCTTTTAAAGGAGACTCTGTATTGGTGTGTGGGGTTCAATAAATAAT
ATACAAAGCAAGGGGCGATAGCCGATGCCGGCCATCTTCAGTAATCCGGTTAATTCGAAT
GAGACAACGAGGCTACAGCCTCACTCGGAGATGGCATCAGCCCTGGACTGGTCACAACAT
GGTGGACTACCCGAACGCGCCCACGAGCCAATCGGTAGCCCCTTCCAAGTCTAGCTTCAT
TGACGCGTAGGAGCGTCTGAGAAGGCGCGAGGGAAGGAAGCTATCCCATTTTTGTGTGAT
CAAGTTGTTCGCAGATTGGAGAAGGGTCTCCGGGGAGGGCAATGGCATCTTCGCCACCCG
CCCGAGTACCTTTATCACATCATCGAGACTCCTTGCTCCCTTGGAAATTTCCACGCCCAG
CCTACCGGCCTGAGAAGTGAATCCCTGGGCGTTCAGGAGGCAGGCGATGGCTTCATTTGC
GGAGTCTCCCAGCCATGTCAGCAGCAAGGCATCGCTGCCTTGGTCGAGGAGAACCTTGCC
GTCCAGGCGCAATTGACGGTAGGCGCTTTGCGCCTCCTGCAGGAAGCGAGAAGCAGTGGG
GTCCAGGAAGTCTGGCTTTATCTCCTGCTGATACAGTCCACGCATCTTTTGACGGACCTG
GGTGTGGACCTGCCCGCCCGTTCCATTGAAAAGAGGCGGGGTGCCGCCTTTCGCCGCGGC
CACGTAGATCGTTTTTTGGGCGTCATCGATCTGCTCGACGAGCCAAGTGCGACCGCCAAA
CAAGATACGCTGGCCGACGGTCACCAGTTGGGACACGGGGAGCGTGCCTAGTGCCTTGCC
GGCGGCCACGATCCGGAACTCTTCGTCGACGTTGAAAGCGGCGTAGAAGGTGTAATGGTT
GACCAACTTGTCGCCGACCGGGCCGTGGAGCAGCAAGCCGGAGCCGTCTTGAATCAGAAC
CTGTTCTTGGCCAAGGTGGCGAAGCAGCTCTGCGAACGCGTCTTGGGACAGCCCGTGGAA
CGGTCCCTGGTTTGCGCAGAGCAGCTGATAGGCTTGGGCTGCCTTGAGTCCGCCGTACTG
GGCAATGGAGGAGAGCAACTGCTGAATCAGCGTCGAGAGGTGTAGCCCGTTGACCGAAGG
CGGTTCAAACCACCTCTCCAGCAGCAGCATGACGCTCGCAGTGGACTGAACTGTGTCCAG
TCGAAGCCTTGTCTTCAACGTCGACTCAGCGTCGATTGCATCCTCGATAACGTAGCCGCG
CAACACTGCTGGCTCTCCAGGACGGCGCCCGGAGCGACCAAGGCGTTGGCGAAGGCTGGC
CACGGAAGGTGGTGGGCCAATTTGCGCGATGCTTTTCACCGCTCCGATATCGATGCCCAG
TTCCAGGGTGTTCGTGCAAATTGCGCTTGCTGAACGACCCTTTTGCTTCAGAGCCGCTTC
TGTGTCCGTGCGTATTTCCTTGGACAGGCTCCCATGGTGTGGCCAGAACTCTCTCGGCCG
GCCGTCCTGTTCGCTCAGCAGATTGAGGAGGTGGGTGTAGCGTTCAACTTCCCTTCGGCT
GTTGGGGAAGATCAGATTGTTCGTCCCTGAAAGCACTCGGTAGAGGTGCTCGGCCACCGC
CGTGGGAGCCACCGGATTCTCGTCGGATCCGCCGTCAGGTGTGGGTTGTTCGTAGCCCTT
GATGATCAGTTGGAGATCATTTCCGGCTGATGAGGCGTTGACCAGCGCGGGGGCAGCCCC
AACACCCGGGCGTAGGAAGGTCCCGGCGCTCGAAAAGTCGCCCAAGGTCGCTGACAGGCC
CAGGCGGGGAGTTCGCCGCCGTAATAGCACGTCGATCCGGTGCATCAACGATTGAAGCTG
CTTTCCGCGCTCGCTTCCAATGAACGCATGGAGTTCGTCCACGACAACGTAGAGGAGCTT
GGAGAACGCGGCGGCTACGGAGGTTCCGCGGTTGCAGAGCATCGCCTCCAAGGACTCCGG
CGTGATCAGGAGCACGCCACGGGGGTGCTTAAAGAATCGCTGCTTGGTGGAGCCCGATAT
GTCTCCGTGCCAAGGCCACACGGGGACTTCAAGGTCCTCGCAAAGCCGCTGCAGCCGTTC
AAACTGGTCGTTGATGAGCGCCTTTAGGGGGCTGATGTAGACAATCAGGCCCTCCTCGTC
GGTGTTCAGAAGGCGCGTGAGCGCAGGAAGAAAGGCGGCCTCGGTTTTTCCCGAGGCGGT
GCTGGCGGCGATGATCACGTCCCGGTCGGCGCTCAGGACGAGGGGGATCGCCAATTCCTG
GACCTCACGCAGCGCCTCCCATTGTTCGATCCATAGGTAGCGCTGGATTCGAGGATGCAG
CGATTGGAAGGCGCTGGAGGCAGTCATCGTTAGAGCCTGAACGACGCCAGCTCGTCGTCC
TCTTGCACGACCAGTTCGCCGTCGCCCCCGTGGTCAGCTGCCACCTCGACCGATCCAATC
AGGTCCTGCCAGTCCACGCCCGGGTTCTGCTCCAAGACGGCCAAGAGGTTGATGAAGGCG
GTGATCGTCGTGCGCGGGGTGCGGAAGAAGCTATCGCCGATTCGATTGGCGCAGTGGGTC
ATGAATTGGTGAATGGCATCGTCGGGCAAGAGATACTTGCCCGCGTCGCCGGCAGCGTAG
ACATGGCGAATCTTGGTGAGTAGGACGTAGAAATCTTCGGCTGTCAGGCTCGACAGTCGA
ACCACAGGGCCGCTGAAATCCACCAGTCCGTTGGTGGCAAAGGTATTCTGAGCCAAGCGG
CTCTGAAGAGCTTCATAGCTGTAGACGCCGCGGCGGGTATCCATCAGGAAATCCGGGGTG
CCGCCCAGAACAAAACCAAGGCCAACCGCAGTGCCCTGCAGGGAGTCGTTGAGCATGCGC
AGGAGCTGCTCGTAGTTTGCATTCCGGGCCTGGGCGTTGGCCAACTTGTAGAGGTTGACC
AGTTCGTCCAGGCACACCAGCAGGCCGCTATAGCCCGCCAGCCGAACAAAGCGGCCCATG
AGCTTGAGCTGGTCGTAGACCGATGCGTCGTCCACGATGGTTCGGACGCCCAGCGCTGCA
CGCGCGTCCATCCGGGTGGCAAATTCGCCACGCAACCAGCGAATGGCATCGGACTTGAGC
TGATCGTTGCCTTGCTCGAACCCTCTCCAATAAGCGGCGATCACGTCGGCGAAGTCATAG
CCGTTCACCAGTTCGCTCAGCTGCTCGAGCTTCGCGCGAATGACCTGCTCGGTGGATACG
CCTTGCGACTTGGACTCGGCAACTGCGGTCGAAATGAACTTCTCGACCACCCCGGGCAGG
GCGCCTCCGTCGGGCTTGGTCCGAGTGGCCAAGTTCCGCATGAGCTCCGCGTAGAGCGAC
CGGGCCTGGCCCCCTGAAGCATGCAACCGCCTGTCAGGATTCAGGTCCGCGCTGGCCACG
ACGAGCTTTCGCTCCATTGCAATGGCGCGAACGAGGTTTAAGAAAAAGGTCTTGCCTGCG
CCGTACTCACCCACCACCAAGCGGAAGGACGAGCCGCCATCGGCGAGCCGATCGATGTCA
CTGACCAAAGTTTGCACTTCACGGGCGCGCCCGACCTGGATCAAATGCTGGCCTGCGCGT
GGCACGACACCGGTGCGCAGCGACTGGATCACCGCGTCGCGGTCCTTGGAGCGGATTGGG
CTGCTCATTGTTCGATCTTCTCAATGAATTCAGGGTTGATTTCCAACGGATCGTCACCGT
CGGCAAAAGGAATGTCGTAGGCGTCAAATGAGGCGTCGTTGATCTGCTCCAGAGCGCCAT
CCAGCATCAGTTCCAGGTCAGCGGCGCCATCTTCCAGTTCGGCACGGGTCCAAACCGGGC
GCGACAGCATGAGGCGCAGCAGCGCGCTGTGCGCCTCGTCCAAACCCAGCAAAGTGGCAG
GCCCACTCGTCTCTTCCTGACTGCCTTCCTGCGGAACATCGGGAATGGCTTCCACCACCT
CATCAGTGAAGATGTTGGCGAGAAGCGCAGAAACTTGAGCCGTGTCGCGCTGCAGAGCAG
CGATTTTATCGGGGTCGAGCTGGAAAGCACCCGTCGTGGATCGGGCCAATGTCGAACGGG
CTTTCGGTGGTGTTGGGGCATGGACGTCGCTGAACACACGAGCGGGATCCACGCCCAGCG
CTTTGTAGACACGCTCCAAAAACCGGACTTCCTCCGGGGAGACCATCCCATCGACCTGGG
CAAGGGTGGCCATGGACCCTGCGATGGCGTCCTTGATGCCTTCACTGAGCGGATCCAGCT
TCTTGCGCAGCGCAGGCAGGGAAAGCGGCGCCAACGCAAGGAGCTCGAGGTGCGCGTGCA
GTCGACGCCGATCCCCCTCGCTCAGATGCGTCCAGCTTTCGATTTCGCGTGAAAGGTGCT
CAAGTTCGTGGGCGCTGAACGCGCCATCAGACTGGGCGACCGTCGAGCCGAGCTGAAGGG
TCAACTGGGCCGTTTGATATGCCTGAGCGTCGGTCCGATGGGTTTGATCGGGAAGCAGGG
CGAAGAGAACGATTGGGTCGTTCTCACCCGGCACCCGCGCGCCTTCGAGGACATTGGGTT
CCATGCCGACCTTGGACTGTTCCAGTGCTCGTGCGAGTTCCCGAATTTTGTCCTTGCCCA
AGGTGGTTCCGACTGCCCCAAGCCTTCCCAATAGGTCAGTCAGCTTGATCGACAAATTGG
CGGTTTGAACATCCGAAGCGACTTCGGCCAAGGCTGTTCGCGTGGCCAGCGGCCAGATCT
CTGGCGGAAGCAGCAAGGTACCCTCAATGGATTGGCGGGCCTCGGGGTTCTTGCCCACGA
GCCGGCTGAAGGCTCCGAGGTCCTCGGTGCACTGAGAAACAAGTTCCTGCAGTGCCTTTA
GGGGCACTCGCAACGCGGTGACATCGGGAATGTCACCGAAAGTCTTGGTGCCAGCGTCGG
TTCGGTCCAGGGCCGGGTTAAAGGGGCGGCGTGTGAACTTCAGCTTGGTGCGGTTTTTTG
GCAGCACCATTCCAGGGCCGAACGTCTCTTGATACCGCAGAGCGAAAAGGCGATCGAACT
CTTCCGCGCAACGCGTTGCGGCGGTTCGCAGCGGAATCTCTGGATTGAGGCGCACCCAAG
CCGTGGCCAGCGCGGCGGGCACGGGGACTCGATCCAAGGAGCATTGCCCCAGGGCCAAGC
GGATGTAGAAGGGCAGTTCGTAACTTCGTTCGAATGCGGGAAGCGGCGCGTTGTAAAGCT
GGTCGCCTGCTTCGGTCGAAGCCATCCAGTCGAGCAGGCTGTTGACATGACCGTGGACGT
TCGGAAGCACGGCGGCATAAGCAGACGACAAACGGCGGAGCATCGCCTCGATAGCGGGCC
AGTCTTGCTTGGATTCCGGATCGTTCACCGAATCCAGCAAGATGCGACGCTCCAATCCAA
ACAGGAACAATCGAACATACTGGATTGCGCAGCTGGGATCGGTGCGGTCCGAAGCGAGCC
ACTTCAGGTAGGCGTGGCGTTCAGCGGGTTCAAAATCTGCGTAGCCTCCCCAGTAGCGCG
TCGTGGACCGGTAATCCCCGTACCGCCCAACGGCAAGAACGCCATTGACCAAGCTGGGCT
CGTTCTCACGCGTGCCAGGGGTGGTCAGCCGCGGGCCTGTGTAGAACAGGCCGCCCCGGA
TAACGATGCCCGCGATCTCGATCTCGTCCTGAGCGCCGAGCCAGCGGGTCTTGTCCCAGC
CCTCGGGCGGTCGGGGCACTGTGTATTGCTTTGCCGGCTTTTCGGAGTCCATGGCCACCT
GCCGGAGCTCATCGGGCAGGAAGGGAGGCGAAGCCCGCGATGGAAGCGGGGGCGGCGGTG
TCATTGCACTTGCGTCGCTGGTTCCGTTGATCGTGTGGGGAGGGGGAGAGTGCTCTGCCG
CTCTTGAGTCCGAATGCGCGTGCGCTCGCCCATCTCTGGCGCCCGTCAAGGGCTCGCCCG
AGGTTGTGTCCGCGTTTGTGGCGGACTGGATCAGAGGCTCGACCAGCTCACCTTGCGAAG
TCGCGGCCAAGCGCTGGGTCACGGCAAGTTTCGCCGCAGCGAGGTTGCCCGGGCGCGCGC
GCTCAATGCGTTCCACGTCAGGTTGGTAGGGGGAGGGGGTAGAAGGGTTTCCGGAGCCCA
CGGCCGTCAGCACCCGTGCGGCGGACTCGATGGCCAGGCGCATGCTCACCGCAGCTTTGG
CCTCTTCCAAATTGCCAGGCCGGGACGGCGAAAGAGTCTCTGGGAACGCTCTGCTCGAGG
CCTGCGCCGGGGGCAGCGCCGAGGGACCTTCAGAGTCGACCGGGCGCGCATCTTCTAACA
GGGCACCGTCGACCGATCCCGAGGAGGTGCCCGACTCAATACTCGCGGGTCTCGCCGGTT
GGGCAGCTTCTGGGCGGGACTGCCTCTGTGGCGCCTGCCCAGATGGAAGAGCGGATGCCT
TGATCAACTCGGCCAAGGTCGGCTCTGGAGTGGGGACAGGCTTGGCGGGAGAGGGTGTCC
TTTTCGGGCGCATCGCCTGCCACTTGGCCCAGAGCCAAACGGCGGTGGCCACCGCAAGGA
CGATCCCCAATCCGATCCAGACTTCCTTTGGCACCAATGCTATGACGACCAGGATTGCGA
CAATCCAGCCGCCTGCAGTTTGCTTCCTTCTCGCCATGTGGCCCCCTGCCTTTGGCGCTT
CCTTTGGGCCATTGTAGCTCGCCCGCCTTACGTGAGACGCGCATCGTGAGAGCGGGGCGG
GGCACCGGAATGGCCAAGGTTTCGCCCATTCAGCGTTGGCGTCCGGGGCGCTGGAGTGCC
TGGTCCAGACCTTGACGTTGGTGGCCGTACGAGTGAGCTGGGGTGATCAGTGGGGCGGTG
AGAGGCGTGTTTCGTTCATCGCAAGCAGATGCCGCTGCAAGGCCGCGACGATCTCGTTGT
CTGGCAGGTTCTGGGCCCCGGCGAGGAAAACGAGTTCGGCCACTTGTCGTCTGCGCTTGG
CGTCGTCGCGGCGCTTGATGGCCTTCTCCCTGGCATCCTGCCGCTGATGCGCCAGAAGCT
CCCTGGCTTGAAGCTGGGCCAGCCGATGGGTCGCCCTTTGGATCTGATCGCGGTAGTGAT
TGGTGGATGACATGATCTTCTCCTAGTGAAGTCTCCCTCAGTGAAGCAATGATTTCTCAT
CCGTCAACTATTGATGGCGACATCGCTTTCGCACTTGAAGCAATTCAGAAAATCAGAAAA
GGAAGATGCAAAAGCAAAGAGCGAAAAGCGCACTTAGGCATCACAAGTGATGCGTGCGCA
AAGGGCTTCGCCCCTTGAACCCCAAGCCGCTTTGCGACTTGCCAACGGCAAATTCAAAGG
CATAAAGAGCTCAAAGAACTGGAGCTCTCTGCATGGCGATCTACCACACCCGTGTCAAAA
CCTTCTCCCGTGCCAAAGGCCATTCGGCCGTTGCGGCAGCTGCCTACCGCGCGGGCTTGT
CGCTCGTCGATGAGCGCACCGGAGCGCGGCACGACTATTCTCGCAGGGGCGGCGTGGTCG
AGAGCCGCTGGGTGGTGCCCTTGAAAGCGCCCGACTGGTCGCTCGACGCTGCCAAACTCT
GGCAGGCCGCCGAGGCAGCCGAGAGGCGAAAGGACGCGACCGTGGCCCGCGAGTTCGAGA
TTGCGCTTCCGCATGAGCTCGATGCGCCTCAGCGCTCGGCCCTGACGGCGGACATTGCTC
GCGCACTGGTTGATCGCTATGGCTTCGCAGTTCAAGCGAGCATCCACTCGCCGGGGAGCA
AAGACGGACTCAATTGGCACGTACATATCCTCGCCACGACGCGACGCTTGGATGCCGAAG
GGCTTGCGGACAAGACACGCGAACTCGACGGTGGGCCTTCAGGGCGCAGCGAAGTGGAGT
GGCTCCGAGCGATGGTGGCTCAATTGACCAACCGGCACCTTGAAGCTGCCGAGATCGCAG
TGTCGGTCGACCATCGAAGCTTGGAAGCGCAAGCAGAAGAAGCGCTTGAGCGCGGTGATG
TGGTCGCGGCAGCGATACTGGGCCGGCGCCCAACGATCCACTTGGGCCAGCAGGCCTCGG
CGTTGGAACGGCGGGGCATGGAAACCGATGTGGGGAAGGTCCTGGCCAACATCGTTGCGG
ACAATCAAAGAACAATGCATCAAACAAGCATACGGTTTGAGAAAGCGGTCACGGACGGGG
ACCCCGCTCGTGGGCGTCCATCGTTGCCGCCAAACCGTATCCGACTCGGGCCAGAATCAG
GCGAAAGCTACATCGAGGACGCTAAGGGATTCACTCGGCGAGGAATCATGGCCATTCGCG
CTCTGCCGGATGCATCCGAACCACCGCTCCAAACCCTGATGGAGAAAGCACTGGAGTTGT
GGCGCGACGTGGTAGCGGCTGGCTTTGAGGGGGTGCTTCGAACCACCCGCATGCTTCTGC
GCCGCCTGGATTCGGCCATTCGCAATGGGAATGTGGGTGCAAGGCTACGCAAGGACATCC
AGCGAACGCTAAGGGGTTTGGCTGCGGTAAGGCGGCGAGCTTCAGAGTGGAAGCGTCGTG
TGGAGGCTGAGCGGCGGGCAGCATCCCTGCTGACTCGTGCGGAGCGATCGTTGGAGGACT
TTGTCGAACACCAGCCCCGTCCGGCAGGAGCTGCAGTAGTGGCTTGGACTCGGCGTCGGG
GACGGCGCTTGGCCGCGGTTGAGCAGCGCTTGGATACCTTGAGGGCTGCCCGCATGAAGA
TCGCGGGTGGTCAGGAGGAGGCTTGTGAGAATCAACTGACAGCCGCCGTGGCAGAGTTGG
AAGCCGGCAGCAAAGTAGCCCTGGATCGGTTTGAGGATCCGCTCCACGAAACGAGAGACC
CCGAGGTGCTGACTGCGTCCATGCAGCAGGCCACGCCTCGGCCTAGGCTTCATTGATCCA
GAAGCCAAGAGCCGAATGCAGGCCATGAGCAGGGTAGTGCTAGGTCAAGATGCTGAACTG
GCTGCCGCCACCCGAAAGCTCAGAGGCGTGGCAGCCTGTGTGGATGCTTCGTCTACCGTC
AAATAAAGTAATTGGTTTTCCTTGCAGTGATCAATAGATTGTAAGTCCATCGTTCTCCAG
AACATGACGCCTCGCGTCGGATCTTGCGAGCAGGGTGTCCATAAGAAGCTCAAAGTTATC
GCTGTGGGGGGGCGGATCGAGACGGCCTTGACGCGTGTCGAGCTCGCCAATGTAGGCGAT
TAGATCATCCACACTTTCCCGGTTAATGCAGCAATCGTTGCGTGTGAGGAGTACGTCGAG
TCGCCGCATGCGATAGGCGCGAATCCTGAGATCTTTCGCCACATCTTGGTCGAAGTCGTG
TGCTCTGTGGAGGATGGCATTGATTCTGTTTGAGATGTCTGAATAAATTTCGGAAAATTC
GATCGACTCCTCCAAGAATTTTGGTTCAAATGCAATATTCTCGATCTTATTCAGGTCGGC
TGAGAGTAGGTTTGCTGGAGGGATGCGGATCACAATGGTGTCGCCGTCTTGATCGCGCCA
CATGGGGGTTTCGCGATCCATGACTTCTTTAATGTAACCTTGAATCCATGTGAAAAATAT
TGTCTGGGGCTCTTTAGTGCTTACGCGAAACAGGAAAAATGGTGTGCTGAATTTTTCCAT
GTAAGCGAGCGATTTCTTTTGGAGTGAGTAGTTGATCGTGCCCGCGCCGACAGGCTTGAG
TGGCTCTTCAGTGCCCTTAATCTGGATGTGGAAAACGGCACCGGTGGCGACGAAGGCATC
TTTGCCCATCGCATCTTTCAAGCCAGGCGCAAAAATCTCCACCAAAAGATCGATGCCATA
GTCGCGTTCGGATAGTTCCCGAACGACCCAGTGATCTGGTAGCTGCGCCATGACGGCCTT
GACCGCTTTGGTGTCAATGATGTGTGACTGAGTTCTCATGTGGAAAGACGTGCCCGAATC
TACCGCGCAGCGATAGGCGCGGTAGCTTGAGTGAGGGTTGGAAAAATCTGACTTGGATAC
ATGCCGAAGGCCAGTGGTGCAGGAATTGGCAGCCTTGTACTTGCCAATGATGCCACAGGC
ATCAGGCTTGATCGCGGCATCTAGCATGTAGATCGGCCAGCTCAATGCACGCGTACTCTG
ACGTGCAGAAAACTCATCCCCTGGGCAGAGACGGTCCAGCCTCGAACGTGGTGAACAGTG
AAGACCGTAGGGACTTGGCTGAAAGTTTGCCCAAATGAGGACGCTCAGGGGTCTTGGGTA
GCTGCGCCTTGTTTGGTCGCGACTTGCTACCCATTCAATAGTAGAGCCCCGCCGGGGCTC
TACGTGGTCAATGAAGCGTTCGTTGCCTGGTCGTCGTCGGCTTGGGCGGGGGGCTGAGTC
CCCGTCGATCAGCGAGCAGTTGGTCCAAGGGAGCCAGATCCTCTTTTACCTCCACGCGTT
CCTTGGTTGTAGGGGCGGGCCGTGGCTGAGGGCGAGGCCCGTCGTGAATGAGGTCGCCTG
GGTTTCCGCCTGCGCGCTGGCGCAGAACCTCGGCGGCGACCTCCAAGGCCACTCGAACAT
CTTCTGAGCGCTCTCGCTGAGAACGCTGAGCCGCTCGTTCGATGGTGCCGCTTAAAACGA
GCGCGGCGATTCGGGTTTGTGGGTCAGTCATGGGGCCTCCATCGTTGGTGTGTGCCCGTA
GCCAACCAGCTAAGTGAAAATTAGCAAGGGCACTCAGCAGGGAATTGCGCACAAAATTGC
TGGTTAGTCGGAAAGGACTTGCTGGTTTGTGACCGGCCTTTGGAAAGCCGTCTGCAGCCG
CACCGCCGGTCCTTCAACGCCTACAGGCTCGACCGACGCCCAATGACGATGGCCCTGACT
TAGATACCTAAAGATTTCCGCAGCGGAGTCGATAGGGGCATAAGAGGGCCTTGCCCACCA
TTCGCGACGAGGACAGGATGTCAATGAAGAAATTGGTTCTAAGCAGTGCGTTCTTGCTTC
CAGTGCTCGCAGGATGCGGTAAGGCCGGAGCGCCGGAGTGCGGCGACGAGATGACCCTGG
ACCTGGTTCGCAGCATCATCCAGCGAGAATTAGGCGCGGGCAGTGCTGCCGCCAACTTGA
GCGAAGAGCAGCTTCGCAGCGTCCTTCCCATCTCCTTGGCCCACCCGACGAGCTTTGACG
AGAAGATCAGCCGCTACAGTTGCCAAGCCGATCTGACCGTGCCCTTCAACAACCCTGGGC
AGGACGTTTACAAGCTGCGGCTTGAATACACCTCTCAGGCGGTCAATGGACAACACTTGG
CCGAAGTCCAGGTACTTCCTGGAGACCTCATTGGCATCGGGGCGGCTATCAGCTCCAATG
TCCGGAGCCAAGCACGCGTCGCGGCTCCCGCAGCTGCGGCTCCAATCGAAGAGTCACAGG
TAGTGCAGGTTGATCCTGCTTATGATTCAGCGATGTCGACGAAGGCGGACGATTACCAAG
AGCCCAACTCGGACGAGCCGCTGGTCGATGCCGCGTCGACTGGGCCCAGCTTTGACTGTG
GGAATGCGTCGTCGGCCGTAGAGCAAATGATCTGCGCCGATCCGGATCTGGCCCGGTTGG
ACAAGCAAACCGCAGAGGCGTTTGGTGTCGTCCGGGCCCGTTCGATGGACCCGGGCCAAG
TTACGGCGAGTCAAGGACGGTGGCGCAGGACGGTGCGGGACATCTGTGCTGACGCAGCCT
GTATTGAGCAGGCTTACCAAGCGCGATTGGCCGAGTTGAACTAACCTCCGAGGAAGCTAT
GTCAGACCGTGACTGCTCAGGGTACCGGCCTGAGCAGCCCATGGACGACCAGATCAAGAA
CGCCTCTGGCGAATCGGTTGCGGCCGATAGGGCCCGCTGGAGGGAGTGCTCTCGTCAGAA
GGCCTTCGTGAACTGGCTGCAGTATGCAGGCTAGGGTAGAGTTGGACACTCCCTTGGACA
CATTCTGCGAGTGTCCGGGTCTAAAAAACCTAACAACTTCAGGCGGTTGGATTGGACTGC
ATAGTGTCCCTCTCACTCCGCCAGATACAAAGAAGCGCCTGCAGATCCTCGATCTGCAGG
CGTTTTTCTTTATCCGACACTCGCAGCGTGGAGCTGACTATCCTGGCTGATCGGTGCGGG
AGGCAGGCGTTGGCATGGGCGTGGGTGTCATCGCCGGTGCCGAAGCGGGTGTACCCGGCA
GCTGTGGCGGTTCAATGTGGCGAGGTGGAATTTCCCGCCACAGCAACGCAAGCGTGCAGT
CGTTGGCACGTTCCCTGCACATTCTTTCGGCCTTCCGCTGCGCGGCGTCCGCCGTCTTCT
CACCCAGTGCAAAGCCCAACGCGATCGTGCCGGTCGCTATGGCCGAATAGCCTTCGCTGG
TGGTGCTGGCGGACTGACCGCAATTGCGCGATCGCGCTGCGCAGTAGTGCAGCGACTGCT
GCATCGCAGTGGTGAGGGAAGACTGGTTCATCGAATAGCCGTAGCGGCCATCCTTGTCGT
AGGTGATCGCAGACGCAGCACTTGCGGCTGATGAAACGGACAACAACAGCGCCAGTGAAA
CTGCATGCTTCCAGTTCATCACGCTCTCCTCTTTTGCCGATGGTGAATCAACCGGTGAAT
GTGGCGCAACCCCGCAGGGGGGCGGGGGAGAACGCCTGCAGGCCATTTGCCCGCAGGCGC
GTACCGACGCGTTCGATCCTCAGAGCTTCACCGTCACGCCCACCTGGAAACCGCGCCCGG
GCAGCGGCGCGATGTACTTCAGCGGCGAGTTGTGCGGCCGTGCTTCTTGATTGAGCAGGT
TGCTGCCGTTGACGAACACCTCCATGCCGGCGATGTAGCTGTTGCGTACCGGCAGCTCAC
GGCTGACCTGCAGGTCGACCAGGTTGAATGCATCCAGCGGCACTTCCTCGCTCACGTTGC
GGCCGAGGTACTTCTGCGTGTCGTAGTAGGTGCTGGACAGCTGCGCCTTCCAGCCTTCGC
GCTGCCACTGCAGGTTGGCACCGTAGCGGTTGGTCGGCATGTTCGGCAGGTACTCGCCGT
CATTGTGGGCACGCAACGAATCGGGGTGATCGGCCTTGTTCTTCACCAGGTCGGCGAAGG
CGGACACATTCAACGTGCCGTAGCGGCCCAGGTCCAATGCCTGCGAGGCATCGATCTCGA
AGCCCTTCACCGTGGTGTCGGTCTGCTTCCAGTACTTCAGCGGCAGGCGGTTGGCGGTCT
GCACCCCCGAGTAACCCAGGTACAGATAGTTCCCGTACTTCATCCGGTACGCGGTGGCCG
ACAGTTCGAAACCACCGAGGTGGAACAGGCCGGTCAGTTCCAGATTCTTCGCGCGTTCCG
GCTCGAGGTTCTGGTTGCCTTCTTCCTGGGTCATCACCGAATAGTGAGCATTGCTCGCAT
ACAGCTCGTTGATCTCCGGTGCGCGCTGCGAGGACGAGTAGCGCACCTTGGCGGCGAACA
ATGGACCGAGCTCGACATACGATCCCAGGCTGTAGCTGTTGAGCCGGTAGTCGCGGTCCT
GCAGTTTCGCGTTGGCGGCATTGCGCGCGGTCTTGAAGCGGCTTGGTTGCAGGTCATGGT
CAACGCGCTCGTGGCGCACGCCAGCGTCGAAACTGGCCCAGCCGAAGTCCAGCGTCTCCT
TCAGGAACACCGCGTTGCTGCGGGTGTCGACGTCAGGCAGGTAGCGCAGCGAGCCACTGC
CGGTGACATCACGCGACTGGTGGCTGAAACCCAGCATGCCGCTGAGCGGACCGACGCGCT
GATGGCTGAGCAGCAGCTCGGCCTGGGTGCTCTCGAAATCGTAGTCGTTGGCGCGGGTGG
CACCCAGCCGCTCGCCCGAGGTGTTGTCCAGCTTGGAAACGCGCAGTTCGGCGCGCTCGA
ACCACGGCAGCGGATCGCGCAGCAGGGCTTCCAGTGCATAGCGTTCCTGCTTGATCACCA
CCCCCACCGGCAGCCCGTTGGCATAGTTTGAACCGAACGACAGGTTCTGCATCGAGAACC
CCGGCACGCCGTACTCGCTGTCCTTGGCATCGATGCTGATACCCACGTAACCACGGTCGA
AAAACAGGGTCGACCCGAGCGCCACCTGCGAATTTCTCGCGTAGCTGTTGCCCAACCGGT
GATGGTAATCGGGCGTCACGTCGTTGTTGATCTGCTTCTGCACGTACGAAGGCGTGCCGG
GTACGTAGGCCGGGTTGACCGGATTGATGTAGGTGCGGCGCTGCCAGACCGAAGTCGGAT
TGTTGGTGTAGAAGGAGAAATCGCCGTCGGCCCAGTCCGGGTTTTCGGTCATGAACTGGT
CGATGTAGGGCTGCGACGCCTTGTTGTAGATCTGCTGGACGCGCGCTTCTTTCTGGCAGC
TGTCGGCGAGGGCCGAGTTGACACCACCGGAGGCCGGGAACAGCCCGCTGTTGCAGACGC
CGGCCTTGCTGTTGCCGGGAATATCGTAGTGCGAGATGTGCTGGCGCGAGACCTGCAGGT
TGGTTGAGATGTTGCGCTGGTTGTTGAAGTTCATGCGGAAGCCCTGCGCATCGGCGGCGT
TGAAGCCCTTGCGCAGGACCAGCTCCATCGACTGGTCCTTGTCTTCCATGCGGCGCGAGA
TCAGGCCCGAATCGATCTCCACGCTGCCGCCGATCGCATTGCCGCCGTAGCGCACGGTGT
CGGAAGACTTGTTGACGGTGACGCTGCGTACGAACAGCGGATCGAACGGGATGTTGATGT
CGCCGCTGATCGCGTTCATCCCGAGGATGGACTGGCCGTCCTGCAGGATCTGCACGCGGT
TGCCGCTGAGGCTGCGGATGACCGGGGCACCCGCGTTCGGCCCGAAAGCACTGTTCTGCA
CGCCGGAGACGTGTTCGAGCAGGCCGCCCAGGGTGCGGTTCTGCGCCTGTGGGTTGTCGA
CGGTGACCCGGCTGTCAATACGGGAGGGCTGGCTGGCCTGGACCTGGAGGGTGGGGAGGG
TGGGTTCGTCCGCGGCCTGGGCGCTGTGGACGGCGAACAGAAGGGCGGTAGCAAGGAGAT
GGCGACGCATGGCGAGGTCCGTGAAATTGACGTGAAATGTTATAACGTAACTATTCAGGT
CAACAAGAGCGGAAACCGCCTCGATTCAATGGGGCAGGGTGCTTTGGCCTCTCGGGATGG
GACGGAGTCTCCCTCGTTCAGCGCACCGCCTTGCGCGTGCTGCTGGCGACCGGCACGATC
TGGGCACTGCCCCGCAACGCCCCACGCAGAGCTTCCTCATTCAAACGGAGCCCCGTATGA
AGCTGTTGTCCGCTGTGTTGTTGTCTGCGCTTTCGCTCTCCGCCGTTCCGGCGCTGGCGG
TGGAAGCTTCGCCCTCACCGCTGCTGGGGCGCTGGTCGCTGGATATCGCCACGTCTGCGT
TACCCGAAGCACAGCGCCCGAAGCAGGTGGTGCTGGAGTTCAAGGACGCCGGTGCGGGGC
GGTGGAGTTCACACGTTGACATCGTCCTGCACGACGGCAAGACCATGAAATCCGACGGCA
CGTTGGCGCTCGACGGTACGCCGGGGCCCTTGTCCGGCACCTACGGCGCGGACAAGGCCA
ACCTGAAACTGCCGGCGCCGAATACCCTGGTGATGCAGCTGGTGGACCACGGTACGCCGG
CCTCCACCCGCATCTATACCGTGGCGGCCGACCGTACGACGATGACCGAGACCAAGGCGT
TCTACGGCCACGACGGCACGCCGATCCTGCAGACCAACCTGTTCAAGCGGATACCGTAGC
GGCGCCGCCTGCGCCATGCCCACGGGGAGGGAATCCGCGGGCATGGCACCGGCAGCCTTA
CACCGAGGCCGGGTCGCGCTTGCCGGTGTCGATGCCGTACTTGTCGATGGCCTCCTGCAT
CCGCGAGCGCTCGATGCGGCCTTCGTCGGCCAGCGACTTCAGGGCGGCCAGCACGATGAA
GTGGCGATCCACTTCGAAGAACGTGCGCAGCGACTCACGCGTGTCGGAACGGCCGAAGCC
ATCGGTACCGAGTGCGATGAAGCGGCGGTCGTTGATGAAGGGACGGATCTGGTCGCCGAC
GATCTTCATGTAGTCGGTGGCCACCACCACCGGGCCATCATGGCCCTGCAGGCACTCCTG
CACGTAGGGTACGCGCGGTTCCTCAGCCGGGTGCAGCAGGTTCCAGCGTTCGGCAGCCAG
GCCATCGCGGCGCAGTTCGGTCAGGCTGGTCGCGCTCCACACATCGCTGGCGATGCCGAA
GTCCTGCAACAGCAGTTCTGCCGCAGCTTCCACTTCGCGCAGTATCGAACCGCTGCCCAT
CAGCTGCACGCGTGGCTGCGAGGCGGTATCGGCGGCTGCCGGACGCAGCAGGTAGAGGCC
CTTCAGGATGCCGGCCTCGGCGCCTTCGCGCAGTGCCGGCTGCGGGTAGTTCTCGTTGAG
TACGGTGATGTAGTAGTAGATGTCTTCCTGGTCGACATACATGCGGCGCAGGCCGTCATG
GGTGATCACCGCCAGCTCGTAGTTGTAGGTCGGGTCGTAGGACACGCAGCTGGGAATCAC
CGACGACAGCACGTGGCTGTGGCCGTCATCGTGCTGCAGGCCTTCGCCCATCAGCGTGGT
GCGGCCCGACGTGGCACCGAGCAGGAAGCCGCGGGTACGCGCATCGGCAGCGGCCCAGGC
CAGGTCACCGACGCGCTGCAGGCCGAACATCGAATAGAAGATGTAGAAGGGGATCGTGGC
CAGGCCGTGGTTGCTGTAGGCGGTACCGGCCGCGATCCACGAACAGATCGCACCGGATTC
ATTGATGCCTTCCTGCAGGATCTGGCCGTCCTTGGCTTCCTTGTAATAGCTCAGCTGGCC
GGCGTCCTGCGGGGTGTACAGCTGGCCCAGGTAGGAGTGGATGCCGATCTGGCGGAACAG
GCCTTCCATGCCGAAGGTGCGCGATTCATCGGGCACGATCGGAATCACCAGCTTGCCCAG
CTCCGGGTCCTTCAGCAGGCTGGTGAGGATGCGCACGAAGCCCATGGTGGTGGACTGGCC
GCGATCACCACTGCCCTGCAGCTGGGTGTTGAAGATCGACAGCGGCGGCAGCGGCAGCGG
ATCGACCTTGGCCAGGCGCGCCGGCAGCTGCCCACCCTGGATGCGGCGGCGCTCGGCGAA
GTAGGCTGCTTCGGCGCTGTCCGGTTCCGGGCGCAGATAGGGCATCTCCTCCAGCTGGTC
GTCGCTGACCGGCAGGTTGAAGCGGTCGCGGAAAGCGCGCACCGCATCGGCGCTCATCTT
CTTCAGCTGGTGGTTGATGTTCTGGCCTTCGCCGGCTTCGCCCATGCCGAAACCCTTGAC
CGTCTTGGCCAGGATCACCGTCGGCCGGCCGCTGGTGTTCACCGCCTGCTGGTAGGCGGC
GTACACCTTCTGCGGATCGTGGCCACCACGTGCCAGCGCCCAGATGTCGTCGTCGCTCAT
GTGCGCGACCAGCTCCAGCAGCTCGGGGTAGCGGCCGAAGAAATGCTCGCGCACGTAGGC
GCCGCTCTGCGACTTGAAGGTCTGGTAGTCGCCGTCCACGCATTCCATCATGCGCTGGCG
CAGCAGGCCGCTGTGGTCGCGGGCCAGCAGGTCGTCCCAGCCACTGCCCCAGATCAGCTT
GATCACGTTCCAGCCGGCCGCGCGGAAGGTGCCTTCCAGTTCCTGGATGACCTTGGCGTT
GCCGCGTACCGGACCGTCCAGGCGCTGCAGGTTGCAGTTGACCACGAACACGATGTTGTC
CAGCCGCTCGCGGCCGGCCAGGGAAATTGCCGCCAGCGATTCGGGCTGGTCCATCTCGCC
GTCGCCGAGGAAGGCCCAGACCTTGCGGCCCTGGTGTTCTTTCAGGCCGCGGTATTCCAG
GTAGCGCATGTAGCGCGCCTGGTAGGCGGCGGTCAGCGGGCCCAGCCCCATCGACACGGT
GGGGAACTGCCAGAACTCCGGCATCAGGCGCGGGTGCGGATACGAGGACAGGCCTTCGCG
ACCGGCTTCGCGGCGGAAGTTGTCCATGCGCGCTGGATCGATGCGGCCTTCCACGTACGC
GCGGCCGTAGATCCCCGGCGCGGAGTGGCCCTGGATGTAGATCATGTCGCCGTCGAAGGT
GTCAGTACGGCCACGGAAGAAATGATCGAAGCCCACGTCGTACAGCACAGCCGCCGACTG
GTAGGTGGCGATGTGGCCGCCGACGTTGGAGTGCTTGCCGGCACGTAGCACCATCACCAT
CGCGTTCCAGCGGATCATCGCGTTCAGGCGGCGCTCGATGGCCAGGTCACCCGGGTAGGC
CGGCTGGCGCTCGGGCGGGATGGTGTTGACGTAGGCAGTCCAGGCACGGGTATGCAGGTC
GCCGTGCTGCCGGGCGTCCAGATCGCTGAGCTGGTCGATCAGGTAGTGAGCGCGCGGCCG
GCCGCCGGCCTGCATCACCGCCTCCAGCGATTCACGCCACTCCTGGGTTTCCAGTGGATC
GGTATCGAAGGGAATGAGGGCTTGGTTCATGGCTGTCTCCAGAGGGCGCCGGTCGGACGT
CTGCCTGGGCGACAACACCGGCAGGGCGCACGGCACTGGAGCGGGGTCGCAACGGCGGGC
GCCGTGACGCGAAGGGCGACCGTGGCGGCCACCGAGAAGACAAGCGTAGGCCTGCCCCCC
ACGCTTCGGTAGGCGGGCGGGGCTTGGGTCTCTGGCAAGCAAGGGTTGGTGCCGCGCGCC
GTATCATGGGCCGATACGCTGGGCGCGGCCGCTGATCAGGCCGGGGACAACCCCGGCAGG
AACACCGGGATGATCGCCACGCCGATGCCCAGCAGGCACCAGGCGACGATGGGCAACCAG
CGCGCCAGGCGCTGGGCGGGTTCCGGCGCACGACGACCGCCGATCCACAACAGCAGCGTG
AGCGCACCCAGCGCATAGGCGAGGACGACGATCACCGGATGCACATGGATGACCCGGCTG
GGCGGCCACATCTGCTGCTGGTAGGCGGTGGTGTGGGCGACCAGCAGCAGGAACAACAGG
CTGCTGAGGGTGTTGATGGCGGTGCGTGCGTTGATGGGAGCACTCCTTGTGCGGGCTGCC
GGGACATTGCAGGGGCCGCATTCTAGCGGCTGCCTGCCGGTCGTTGAAACGCCACTGTCA
TCGATGGCGGTCACCCTGCGTGGCTTTCCAGCCTCGGGGTGGTTGGCCGGCCGTGAACAG
CGTGAGGATCTGGGAGAAGAGCTACGCGCTGCGGCGCCGGCTGCTGCGTGGCTTCTTCCT
GCGTCGCGGTTCGGCCAGCGAGGATGCCGAAGACCTGGCGCAGGAGGTCTACCTGCGCCT
GCTGCGGAGCACCGGCGAGGATGCCGATGCGGTCGAGAACCCGGAAGCCTACCTGTTCAC
CGTGGCGGCCAACCTGGCGCGCGAGCATGCGCGCGCGCGGTCGTCGCTGCCGCCGCTGGA
AGACGTCGACCTGCTGGCCGAAGTGCTGAAAAGCGAAGAAGACATCGAAGGTGAATTCGA
GCGTGCGCAGCGCTGGAACGATATCCGCAGCACCATCGCACGACTGCCGGCGACCACGCG
GCGGGTGATGGAACTGCACTACCGCGACGGGCTGGACTGCCCGCGAATCAGCCAGCAGCT
GCAGGTGTCGGTGCACATGGTGCGCAAGCACATCGGCAAGGGGCTGGAGGCCTGCAGGAA
GGCGCTGGGCGCCAGGGAGCTCACATGAACCGGACCTCATCGCCCGTGGCCGACGACACG
ATCGCCTGCGAGGCCATGGACTGGTTCCTGCGCAATCGCGAGGGGGCGCTGGATGAGGCC
GGGCGCCTCGCGTTCCTGGACTGGATGAAGCGCTCGCCGGAGCACGTGCGCGCCTACATG
CACGCCCTTGCCTTGCACCGGCAGGTGGGCGAGGCGCTGCAATCGCCGTTGCCTGACGAC
GCGGCGGTTCCACCGCGGCAGGTCGCCGCCAAGGTGGTGCCGCTGTTCGGTAGCGTGCAC
GCGCCGCCGCGCGCTGTGCCGCGTCGCGGTCGTGCGCGCTGGTGGGTGGCGGCGGCCGCA
GCCTGTATCACCCTGCTCGGCGTGGGCCTGGTTCCGCAGGTGATGCCCACCGAGCAGCTT
TACAGTGCCGGACAGGGTGAACTTCGCGACCTGGTGCTGCCCGACCAGACCCAGGTGCGG
CTCAACGCGGACAGCCGCCTGCGGGTACGCATGGGCTGGTTCAGCCGCAAGGTGGAGCTG
CTGCAGGGTGAGGCAACGTTCGACATCGCCCGCGACCGCCGTCCGTTCGAGGTGGCGGTG
AACGGTCTGGAGATCCGCGACATCGGCACGGTGTTCGATGTATCGCGACGGCTGCAGAGC
ACGCGCATCGGCGTGGTCTCCGGCGAGGTGGAGGTATGGAGCCAGGGTGTGGACCCCCGG
CGTCTTGCGCAACTGCGCGAAGGCCGGGTGGTGCAGGTCGACGCGCGCAGCCATGCGGTC
GAGTCATTGGACCTGCCATTGTCGATGCTGCTGGACTGGCAGCAGCGCAAAGTGTCCTTC
CTCGACGAGCGGCTTGACGAGGTGGCCGCTGCCTTCAACCGGCACAACCAGGTGCAGGTA
CGCGTGCTGGACGAAGGTGCGGCATCGGCACGGTTGTCCGGCAGCCTCGATGCGCATCGC
ATCGGTGCGCTGCAGGCCTTCCTCGAACGCGACCCGCGCTTCGTGGTGAGGCGCGAAGGC
GACACCGTGCGGGTTGGCAGCCGCTGAGGCCCGTGCGGTCGTGGACTGTCAGAAAAAATT
CATCGAATCCGCGTTCTCCACTTCGGTGGATGCCGGCTCTTACTTGGGAGAAGCCGCTGC
CGATCCGCGCAGCGGCGCCTGCTGCCTTCTCTCTTCCAAGGACCCGTGATGCGCAACACG
CTCTACCTGTCGATCATCCTCGCCCTGTCCCCCTGCAGCGTGCCGCTGGCCTTCGCCGCC
GGTGCCGATGGCCTGGAGGCGCGTGTATCCACGCCGATCGCGGCGCAGCCGTTGGCGCGT
GCGCTGGAGCAGCTGTCGCGCGGTTCCGGGGTGCAGTTCCTGTACTCGGCCGGCGGTGAT
GCCCGCATGGCCGGTGCGGTGCCGCGCGGTGCCACCGTCAGGCAGGCGCTGGACGCGCTG
CTGGCCGGTACCGGCCTGGGGTACACCGTGGTGGATGGCAATGTCATCGCCATCGATCCG
GCGCCAGCTCGCAACCAACCGAAGCCGGCCGCGCCGAAGCCGCGCGAGGCCGAGGCAATG
GTGGCGCCGACCCTGGACACGGTGAAGGTGATTGCCGCACATGAGGTCATCGACCAGAAG
AAGTCGTCGCCGGTGATCAAGGATTCGGTGGTGTATGACGAGATGGACAGCTACGGCGAC
GAGACCCTGGCCGAGAGCCTGATGGCCGCTCCAGGGCTGAGTGCGGTGGAGGATGCCGGC
GAGCCACGTTACGTGACCGTGCGCGGCGTGCAGGCCAACCTCAACTACACCACCATCGAT
GGCATCGCGATTGCCAGCGTGGGGGGCAGTGGCTCCGGCGAGCGCATGAACAACCTGCAG
CTGATTCCCAGCGACATCGGCACCCGTACCGACATCTACAAGAGCTTCAGTGCCGAGCAG
GCACCGGATGCGATCGGCGGCGTGATCGACATCATCAGCCGCAGCGCCTTCGACCGGTCA
GGCAAGTACGTGTTTGCCGATGTGGCAGGCATCTACTCCACCGCCGAGACCAACGTCGAG
CGCAGCGCAGGCGGCAACCACGAGACCCTGGGTCACTTCGGCAAGAGCGCCAAGATGGTG
TTCTCCAACCAGTTTGGTGTCGACCAGGAGTTTGGCATCGTTGCGGTGGCACGCTACGAG
CAGCGTTCGCGCAACAGCGTCAAGCGCTGGGTGGAGTCGAACTACTACTACAACGACGCT
GGCAAATACCTCACCGACGGTACCACGGGTCCGGACGAGGCCAAGGGCTGGAACGGGCTG
CGTGCGCCTGGCAACTTCAGCACTGGCACCTATACCAACTTCATCACCAACTTCGGTGGC
TCCGCCAAGCTTGAGTGGAAGCCGTCGGATGATCCGTTCTACGCATCGCTGCTGCTGTAT
TCGTACCGGTTCTACGAGAACTCGACGATGAACAAGACGGATCTGTACGGCAACGCCAAG
TTTCCGGTCCGCAACCAGACCGAAGACAGCGGCACCACCCAGATCAACAGCATCTACATC
AAGAACCGCCACGACCGCTGGGACCGCAGCAACCGTGGCGCCATCGCCAGCTTCAACTGG
GACATGGGTGACCGTTCGCGGCTGACCCTGCGCGGTGGCCATACCGAAGAGACCTTCCAC
AACAGCCAGGTCTACTGGGGGGTACGCGCCTACCCGAGCAACCTGTTCGTCGACTACGAG
AACGACAGCCACGGATTCCCCAACGCGGTGGCCGTTTCCGATTCCAGCCTGCTGACCAGT
TCCGCATTCAAGCTCAATCCGGCGCAGGCCTACGTCTCCCCGCGCGATGCCAAGGAGAGC
ATCGACAACCTGCGCGCCGACTTCAGCTACAACATCGACGCCGATGCGAGAGGTTTCGGC
CTGGCCGCCGGCGCCGAGTACCGCCACCTGAAGATCTGGCAGGACATCGACTTCGACTAT
TTCAAGAGCAGTGCCACGCTCAACGACTACCTGTATCCGGGTTCGACGCTGCTGGGCAGC
GTGCCGGGCTTCCCGCTGATCGACAACCGCAAGTGGAACGAGCAACTGCTGCCGAAACTG
GGCAACAACAATGCGGCGTATCCGAATGCCAACTTCACCAGTGACTACAAGTACGTGGAG
GACATCACCAATGCCTATGTGTCCGCGCACTACGCCTGGGGCCGGCTGCTGCTGATCGGC
GGCCTGCGCTACGACCACACCCGCTTCGATGCCTACAGTCCGTTCAGCGATGATGGCGGC
ACTACCTATACCTCTGCGTTCCGCAACACGAGCGGTGGCTACAACAATCTGCTGCCCTCG
TTGAACGCAACCTTCAAGCTCACCGAGGACCAGCGCCTGCGCTTCTCCGCCAGCCGCACG
CTGGGCCGGCCGACGCCGAGCAACATCGCCCAGGCCACCAGCACCAGCTGCGGCGATGAC
GAGGAGGGCAGGGGCTTCTGCAGCATCAAGCAGGGCAATGCCGACCTGCAGCCGCGCCGT
TCCACCAACATCGACCTGGCGTGGGACCTGTATTTCAACGGCAACAACGGCCTGGTCTCG
GTGGCGCTGTTCGACAAGGTGATCAAGGACGACATCTACACCCTGACCACCTTCGAGGAC
GTGGGTGATACCCGCTACCGGGTGACCCAGCCGATGAACACCGATGAGTCCAAGCTGCGC
GGTGTCGAGTTCGCGGTGGCCAACCGCAACCTGCAGTGGGGCCGCCAGCGCTTCGACATG
TACTTCAACGCCACGCGGCTGGAAGGCCAGACCAACTACCGCATCAGTGATGGCACCGAG
CGCCGCCTGGACCGGCTGCTGTACCAGCCGGACTGGTCGCTCAACGGTTCGGTGATCTGG
CGCATGCCGTGGAAGAGCGCGCAACTGCGCCTGTCCGGCACCTACCGCAGCCGGATGCTG
GTCGACTTCGGCGACACCCAGTGGCTGGATTCGTACTACGACCCGTACATGACCTTCAAC
ATGGGCTTCAGCCACAAGGTCAGCAAGCACGTGACGCTGAAGTACGAGGCCAAGAACCTG
TTCAACACCCAGCCGACCTACAGCACCGGCCCGAACGGGCGCTTCCGTACCGAGATCGAC
GACTACGGCCGCTTCTTCTACTTCCACATCATCTACAACTGAGGGCACAGCCGTGGAGAC
GATCAATCGCAGGCGATTCCTGGCCCTGGCCGGCCTGTCCGCTGCCGGTGCCTGGATGGG
CACGGCACACGCGCTGGCCGCGCAGGGCGATGCCACCGCGCTGAACCCGCGCAACCTGCT
GGCCAAGCCGCGCTTTGCCAGCACACCCTTCACCCTGGGCGTGGCCTCGGGTGATCCCTC
GGCCGATGGCATGGTGCTGTGGACGCGCCTGGCGACCGAACCGCTGGTGTTCGGCGGCGG
CATGCCGACCCGGCCGATGCTGGTCGAGTGGCAACTGGCCGCAGACGAAGGCATGCGCAG
GGTGGTACGCCAGGGGACGGCGATGGCGCATCCCGAACTCGGCCACGCCGTGCACGTGGA
GCTGGACGGGTTGGCGCCCGGAAGGCCCTACTGGTACCGCTTCAGCGTCGGTGGCCACGC
CAGTGCGGTCGGTTGCACCCGCACGCTGCCCGCAGCCACGGCCGCGGTGGATCGCGTGCG
CTTTGCGGTGGCCGGTTGCCAGCACTACGAAGAAGGCCACTACACCGCGTGGCGGCGCAT
TGCCGAGGAACCGCTCGATTTCGTCTTCCACTATGGTGATTACATCTACGAAGGCGAAAG
CCAGCCGGGCCTGCGGAAGATGAACGGCCAGCCGTTCACCAACCTGCGCAACCACGTCGG
CCCGCAGATCTACACGCTGGATGATTACCGCCGCCGCTACGCCCAGTACAAGAGCGATAC
GGACCTGCAGGCCGCGCATGCGGCGGCACCGTGGTTCGTCACCTTTGACGACCACGAAGT
GGACAACAACTGGGCCGGCGCCGAAGACCAGGATGACACGCCCAGCGAAGTATTCCTGCT
GCGCCGCGCACAGGCGTTCCAGGCCTACTACGAGAACATGCCGTTGCGCCGTTCGGCATT
CCCGCGCGATGGCCACATGCAGATGTACCGACGTGCACGCTACGGCACGCTGATGGACCT
GCACCTGCTCGACACCCGCCAGTACCGCAGCAAGCAGGTGAACATGGCGCTGCGTGAGGA
GGTGGAATCGCCGGAGCGCAGCATCGTGGGGGCGAAGCAGGAGCGCTGGCTGTTCGACGG
CCTGGCCGATGCCGCACCGCGCTGGCACACCATCGCCCACCAGGTGGCGCTGGGCAACTA
CATGCGCGAGAAGGATGGGGTGGTGCAGTCGTCCGACGACCAGTGGTCGGGCTATCTGGA
CAGCCGCCGGCGCCTGCTCGACCACATCCAGAAGGTGGGCTTCGGCAACGTGGTGACCGC
CTGCGGCGACGCGCATCGCCACTATGCCAGCGATCTGGTGCAGGACCACCGTGACTCGGG
CGTGATCTCCAGCGAGTTCCTCGCCACGTCGATCACCTCCGGCGCCGATGGCCAGGGTGT
GGACGCGTATGCCAGGAACCAGCTTGCGCACAGCCCCTATCTGAAGGCGACCACCGACAA
GCGTGGCTATGTGCTGTGCGATGTCACCCGCGATGCGTGGATCGGCGACATGAAGACGCT
GGATACCGTGATGCAGCCGAATGGCGCGGTGCAGAGCTGGAAGCGCTATGCGGTGGAGCA
CGGCCGGCCGGGGCTGCAGGAGGCCTGAATCTACCGCTCTACAGAGATCCTTCAATCCTG
CTCGAACCGCAGTGGTTCGCTGCCCATCGCCGGGTCACTCGTGCCGGGGCGCCCATCCTC
GGCGCGACCGGCCAGGCGCAGCATGCTCTCGCCCGCGCCGATCTGCAGGTCATACCAGCC
CGCCGTGGGCGTTGCGTCCCACGCCAACGCGGTTTCTGCGTGTGCGGGTAGTACCAGCGC
CTGATCGGGCATGTGCCCGGCATAGGCACCAGGCTGCACACGCACCTGCTGCGCGCCGTC
ACCCAGGTTGCGCAGCCGCAGCCGCAGTTGGCCATCCGTGCGATCAATTGAAGCCTGCAG
CGCAGGATCCTTGGCCGCCCCCTGGAAGTGGCGGTGGAAGCCGTTCGGGCCCAGCAGCCA
CAGGTCATAGCGGCCCTGGGCATCAAGCGGCCAGCGCTCGCGCAGCGCCATGCCCGGGAG
CAGCGTGTAGCGGCGCGGCACCGCATCCAGCCGCAGCCGGTCGTAGACATGCAGCACTGC
CGCCGCGCCTTCGCAGGATAGCGCCAGATCCACGCCCGAGGCGTCCACCGCAACCATCGA
TGCCTGCGGCCGATAGGGCAGGGCGCGCGCCGGGCGTATGCCGACTTCCTGCTTCGCTGG
TTTCAGCCCCTCCGGCAGCGCCGGCACGGTTCGCCCTGGCAACGCAGCGGCGCGTGCGGC
CACCGCGCTCACGTCGGGCAGGCCGCGTACGAACGGGCGGGTATCGCGCTGGGCGAAGTC
GAAGGCGTTGCTGAGGTCGCCGCAGACCGCGCGGCGCCACGGCGAGATATCCGGTGCGGG
CACGCCAAAGCGGCGTTCGATCAGTCGAATGACCGAGGTGTGGTCGTAGACCTGCGAGTC
GACCCAGCCACCCCGACTCCACGGCGAGATCACATACAGCGGCACGCGCGGGCCCAGTCC
ATACGGGCGGCCGCGCAGTTCGGCGGCATCGTACTTCTCGTCGCCCGGCGCGGGATGGCG
GTGGTACTCGCCCTCGGTACTGACCGAGGACGCACCCGCCCAGCCGCCATCCACCGGCGA
AGGCGGTGCCGGTGGCGGCATGTGGTCGAAGAAGCCGTCGTTCTCATCGAACATCAGCAG
CAGGGCGGTGCGGCTCCAGACTTCCGGATCGGCAGTCAGCGCATCCAGCACGCGCGCGGT
ATAGGCCGCGCCCTGGGCCGGGCTGGACGGGCCGGGATGCTCGCTGCCGGCTGCATCGGC
GATGATGAAGCTGACCTGCGGCAGGCGCCCGTCGAGTACGTCCTGGCGTAGCTGTGGCAG
GCCACGGGTGCTGACCCCGCGTGCGCGCAGTTGCGGGTCATGCCCGGGTGCAGCACTGTA
CGCCCGACGGAACGCCTCGAAGCCGGCCAGCGGGTTGTCGGTGAAGTTGTCCGCCATGTC
CTGGTAGATCTGCCAGGACACGCCGGCCTTCTGCAGGCGCTCGACATAGCTGGTCCAGCG
GTAGGACGCCGGATGCCCGCCGTGTTCGGGGAAGTTGTCATGCGAGTTGGCGATCACCGG
GCCGCCGGCGCGGGCCTGTGCATCGTTGTGGCCGGTCCACAGGAACACCCGGTTCGGGTT
GGTGCCGGCCTGCATGGCGCAGTGGTAGGCGTCGCAGATCGTGAACGCATCGGCCAGCGC
GAACTGGAACGGCATGTCGCTGCGCTGGAAGTAGCCCATGGAGTGGTTCTGCTTGGCCTT
CGGCCAGTGCCCCATGCGGCCGTGGTCCCAGGCGCGCTGCGCATCGGGCCAAGTGTGCGG
CGTGCCTTCCACCCGCATGTAGCCGAAGTGCGCGGCGGTATCCAGCGGGAACGGTGCGAT
CGCCCGCGTGCCACTGGCATCGGGCTGCAGCCACAGGTTGCGCGCGCGGCCACCGGCCTG
CAGCGCGGGGGCCGGGGCCACGAAGCGGTCACCGAAACCACGTACGCCCGGCAGCGTGCC
GAAGTAGTGGTCGAACGAACGGTTCTCCTGCATGAACACCACGATGTGCTGCAGGTCTTC
GAGGCTGCGCGTCTGCGCGGCGGGGGCGATCGCTGCGGCCCGGGCGATGCTGGGCAGCAG
CGGGGCAAGGCCGGCGGCAACGCCGGCCTGCAACAACCGGCGTCGGCCGATATCGGTCAC
GGGCTCACTCACAGGTCCACGCGGAAGGAGATGCCGACGGTGCGCGGGGCGCCGATGAAG
GCGTTGTCGCGGCCGTCCACCCCCGCAAGATACCGCTTATCGGTGAGGTTGCTCACCACC
AGGTTGGCACCCATGCCCTTCAGGCGCGGCGACAGGCCCTGCAGGTCGAAACCGATGTTG
GCATTGAACACGGTGGCCGAAGGCAGCTTGTTGACGTTGGCGGCATCAAGGTAGCGCGTG
CCCAGGTACCGTCCGGAGAGGCCGAAGTTCCAGTTGGCGCCCTGCCAGTCGGCCGACAGC
ACCAGGGTGTTCTCCGGCTGGCCGATCACCTTGGCACCGTCGACGATGCCGAGCTGCGTA
TCGCGGGCGGCATTGCCACTGCCCAGGTATTTGGAGCGGTTGTAGGTGTAGGCCGCGTTG
ATCCGCCAGCCATTGTCCCACCCGTAGCCGAACGCCGCTTCCAGGCCGTTGCTTTCCACG
CCACCGAAGTTCTCGTAGACGCCGTCGGTCTCGCCCAGGTAGTCGATGCCGCTGACGAAG
CCCGCCGGCAGGTAGACGATGCGGTTGTCGAACTTGATGTTGTACAGGGTCACCGAGGCG
GTCAGCGGCCAGCGGCTGATGCGCATGCCCACTTCGATGTTGTCGGCGGTCTCCGGTTCG
ACATTGCGGAAGCGCTGCGGGTCGGTCTCGCCAAGTACGCCTGAAGGAATGGCGGCGAAA
TTCTGCGAGAAGCCGGCGAACAGCTCCATGCCTTCCACGCCCGGTGCCCAGGTGAAGCCG
GTCGACAGCAGCGGATCGGACCTGGAATCGGATTTCACGTGCTCGCTGGCACCGATCACG
CGGCGGCGCGACTGGTCGACGAAGAACTGCTTCACGCCCAGGCGGGCACTGAACGGCCCG
AAGCGGGCCACGTCCTCGACGTAGTACATCTGCTCGTCAACCTTGTACTTGTCCTCGAAC
TGCACCCAGTACGGCTGCTGGTCGAAGGCGATGTCCTGGCCGACGTTGAGCAGGCGGTGC
CAGTCACGGCGTGCCGAACGGTCCAGCTTTTCCACCCACAGGCCGCCACGGATGGTGTTG
TCGATCGCACCGAAGGTCTGCCGCCATTCGACGTCGGCGGTCACGCCCATGCGGTCGTTG
TCGTAGTGGGTGTGGCGGTAGGACTGCGCGCCCAGCACGTTGCCCGCGTAGCAGTTCGGA
TCGTACTCGGCGGTGAAGCCCAGGCGCGGGGTGCAGCTGGCCAGGCGCTGCGCGGCGCTG
CCATCGGGATTGACGAAGAAGATCTGGCCACGGTTGCTGCCGCCGTACACGGTCTTGCCA
CCGAGATATTCCGATTCGGGGCGGCCCGCACCCTCATCGCTGACCTGCGCCAGGTAGGGT
GGCAGCCAGTCGCCACGACCTTCCATGCGGTGCCCGTAGGCGGCCACCGAGGCCTTGAAC
CCGTTGCCGCCGTCGAAGGCCGCACGCAGGTAACCAAAGGTGTTCTCGCGCAGTGCACGC
GAGCCGGAACGGTAGTTCTGGTCCAGATACGGAATGCCGGTGAGGGTGCCGACCAGGTTG
TCGCGATCCGGATTGGTGGCAAAGCCCTTCGGTGAGACGCTGGTGTATTCCGGCTCGTCG
GCATCGTTGTAGGACAGGTAGCCGGTCAGGGTCCAGCGATCCAGTTCGGTGATGAACTTG
CCGGCGATGTGGTCGTTGCTGGCGTGGCCGGTGCCGTCGATCCAGTCGTGCACCTTCGAC
GAGGAGGCGCTGATCCACGCGCGGGTGTGGCCGCCGAGCAGGCCGGTGTCGTAGCGCACG
TAGTACTTGCGCGCATCGTTGTCACCGGCGCCGACCACGAAGCGCAGGCGGCTGTCCTGC
AGCGGATCGCTGGTGAGGAAGTTGAGCGTGCCGCCCAGTGCTTCGTTCGATCGCGAGGAG
ATGTCAGCGGTGCCTTGGCTGACTTCCACCGTCTCCAGGTCGAGGGTGTCGATGTAGCGG
TTGGCCAGCGAGCCGCCGCCGTAGCCGGAGCCGCCGTTGGGCAGGCCGTCGATGGTGGTG
CCGATCTGCTGGGTATCACGATTGGTGACGAACCCGCGCATGCTGATCTGCGTGCCCCAC
ACCGACGAGCCGGTGGCGTCGGCCTCGCTGACCACCACGCCGGGTACTTCGTTGAGCGCA
TCGTTGACGCTGCTCATCACGGTCTGCCTGTTCAGTGTTTCTGCGCGCACCGACGTCTTG
GCGTAGCTGGTGGCCTGGCCGATCACCTGCACCTGGTCGAGGGTACGCGCATCGCTGCTG
CGCGCTTCGCCCGTATCGCCCTGCGGTGCTTCTGCGAGGGCGTCCAGGGCGGGGGCGATC
AGCAGGGCAAGCAGCGAAACACGGGGAAAGCGCGCAATCGTTCGCATCGATACCGGACCT
TGGGGGGAGAGAAGCCCCCGAGTGTCGACAGCACCAATGACATCGACATGACGTAGAGAT
GCAGGAACCGTGTTGTGTGACGGCCGACGCCCCCGGCCGCCTGCCTGTCAGTACCGCGCG
TCCTTGGGTTTCGGGTCGCGCGGCCAGTCCTTGGCCTTGTTGGCGAAGTCCGGGCGTGGC
TGGTTGATGAAGTAGCTAGCGATGTCCACCGCATCCTGGTCGGGCATCACCTGCTGCCCA
AGCGGCGGCTCGCGGGTCACCGCCGGTGGCATGTTGTGCTTGATGAAGCCGGCGGCCTTG
TACAGGCGCGCCATGCCTGCGCCGATGTTGAAGCTGTGGTCGCCCCATAGTGGCGGGAAG
GCGATGTCACCGCTGGCGTCGCGCCGACCTTCGCCGTTGTCGCCATGGCAGGCGGCGCAC
TGTACGGCGTACAGCGCCTGACCGCGGATCGGGTCCGGGGTGAGTGTGCTGTCGATGGGC
CCCTCACTGGGGGCGGCCACCTTTGCACCCTCTGGCACAGGACTGCTCAACCACGCCATG
TAATCGAGCATCGCGCGCATCTGCGGCGAGTCCTTCGGCAGCGGCTTGCCGTTCATCGAA
CGCTGCAGGCAGCCGTTGATGCGCTCGGTCAGCCCGATCACCTTGCCCGGACGCGGCATG
TAGCGCGGATAGGCGCCGCCGCCGGTATTGAAGTAGTGATTGCCGAAAGGCCGCTTGCCC
TCGGCCATGTGGCACGAGTTGCAGTTCAGATCGTTGCCGACATTGTCCGGCAGCAGCCGT
GCGGTCTCGTTGAGGATACGGCGGCCGAGCATCACCGATTCGGCATTGCCGAGCCCAGCG
ATTTCTTCGGCGCTGGGTGCGTGGTAGTGGCCGACCACCTTGCCCTGCGCATCGAGGATA
TCGATCGTGCTGGCCACGGCGGCATCCAGGTCCGGGAACAGATGACGGTAAGCGAGGGTG
CCGGCGCCGGCCAGCATCACGAGGGTGATCGCACTGCCGATCAGCAGGCGGAAGCGTTTG
CGCGAACGTTTCATCGTGCGGCCTCCTGCGGAACGTAGTGCACCGGCTTGTCGCGCACCA
CCCGGCGCATGCGCGCCACGTCGACCTCGCTCACTGCGCTGGCCTGGTTGCCCCAGCTGC
TGCGGATGAAGGTCAGGATCTGTGCCAGCTGCGCATTCGGCAGCTGCTCGAAGCCGGGCA
TGGTGAAGGCCATGCGGTCATGCGCGGTATGCGGCGTGCGGCCTCCGATCAGGGTCACCT
GCACCAGCGAGCTGGGGTCATCGGCGAACACGATCGAGTTGCCGGCCAGGGCAGGATAGA
CGCGCGGCATGCCGCGCCCGTCGCCGCGGTGGCAGGCCTGGCAGTGCTCGGCATAGGCCA
GCGAACCTGCCACGCGGTAGTCGCCGCTGCGCAGTGCGGCGGTGGTGGTGTCGGTACCGG
GCGACCACTGTGCGCTGCGTCCTTCGCGGGCGGGCAGCTGCTTCAGGTAGCGGGCCATCG
CCAGCAGGTCGGCGTCGGACAGGTACTGCGTACTGTGCTCGACCACGTCGGCCATGCCGC
CGAAGGCCGCCGATCGATCGGTGCGGCCGGTACGCAGGAAGTCGACGATCTCGCCCTCGC
TCCAGCTGGCCAGGCCGGTCGATTCATTGCGCAGGTTCTTCGCATACCAGCCTTCCAGCA
CCGAGCCGGACAGGAACTGGCGGCTGCCATCATCGGCCATCGCCTTTTCCTGGAACGCCA
GGCCACGTGGTGTGTGGCAGGCGCCGCAGTGGGCCAGGCCTTCCACCAGTTCGGCGCCGC
GCTGCTGGCTGGCATCCAGCGACGGATCCGGGTTGAACGTGCGCGGGCGTGCGAACAGCA
GCTGCCACCAGGCCAGTGGCCAGCGCATGTTGGCCGGCCACGGGATCGTGCTGTCGGCGT
TGTCCTGCTTCACCGGTTGCACCGAGCCCATGAAGTAGGCGTACAGCGCCTTGATCTCGG
CGTCGCTGGCGATCACGTACGAGGCGTACGGCATGGCCGGATACAACGGCTGCCCATCGT
GGCGGATGCCGCGACGTACCGCGCGCTCGAAGTCGGCGTAGTCGTAGGCGCCAATGCCGG
TGTCCGGATCGGGCGTGATGTTGGTCGAGTAGATCGTGCCCATCGGCGTCTGCATGCCGA
GGCCACCGGCGAACGGCTTGCCGCCGGGCGCGGTGTGGCAGGCCGAGCAGTCGGCCGCGC
GCGACAGGTATTGTCCCTGCGCGATCAATGCCGGATCGTGGACGTCGACCTGCGCGGCCT
GTCGCGGTGCGAACCAGTAGGGCGTGGTGCGGGCGACGCCGTAGGCGGCGGCCAGCGTGG
CGGCCAGGGCAATGGCGAGCTTGAACGAGGTGCGCATGGCGGCACTGTGGACAATCCCGC
GCGCGCGTTCATTGATCCGGATCAATGACTGAACAGATACAGCTTGTACACCAAGCTGAA
TCGTTCCTGCGTTGTCATCAAGCCGTCATCCATGCGCGATAGATGGCCCACGCGCGCGTC
GCTAACCTGCCACGCTGTCGCACCTTTTCCCCGATTGCCCATGAAGCGCCTGCTGCTGTT
GTTGCTGGCGTGCGCCGGCCTGTGGCTGGCTGCATGCTCGTCCTCGATCAATGCCTCGTC
CACCTCGCTTGCCGATCGGCTGATCGCGCCGGGTGGCGTATCGACTCTGCTCGATCGTCC
GCGCATTGCCGCGGCCATTGCCGAACTGCCCAATCGCCACGGCTTCGCGCCGGGCCGCGA
TGGCGTGCCGATCTTCTGGCGTGTGTTCGATCCTGGCGATTACGGCGCGCGTTACCACTA
CCTGCCGCAGCGCCACGAGAACGGCCTGCCGCTGGATACCGGCCTGAGCCTGGCAGTACC
GCAGCCGTTCCGCGCGCAGGCACCGCGCGGCACCGTGGTGCTGCTGCACGGCTGGATGAT
GAACGGTGATTCGATGCTGCCGTGGTCGTTGCAGTTGGCCGAATCCGGCTACCGCGTGGT
CACGCTCGACCTGCGTAATCATGGACAGTCCGGTACCGGGCCGTCGGGTTATGGCACCTA
TGAATCCGATGACGTGGTGGATGTGATCGGCGAGCTGCGCGCGCGTGGTGAAGTAACCGG
CCCGCTGTACCTGTTCGGCGTGTCCTATGGCGCCGCCACAGCGGTATTCACCGCCGACAA
GCTCGGCGACCAGGTGGAAGGGGTGGTGGCGATGGAATCGTTCGCCAATGCCGGTGTGGC
GATCCGCACGATGATTCCGCACCTGATGGGACTGCAGCCGGAAGGCCTGAAGGCGCAGGC
GATGGCGTCGTACGCGCGCTGGCGCTACGGCGGCCAGGACATCAACCAGGTGATCGCCGC
CGCCAGCCGCCGTATCGACGTCGATCTGGACCGCGTGGATGTAGCGCGCGCGCTGGCCGA
TACCCGCGCCTGCGTGCTGCTGCTGCACGGCCAGGGCGACCAGCACATTCCGGTCAGCCA
GGGCCGCGAACTGGCCCAGGCCAACCCGCGCGCGCACTACATCGAGATGCGCGGCGAGGA
CCACATCACCCTGCCGCTGCGGCTGGACCTGCTGGCCGGCGTGGTCGACGACTGGATGGC
GCGCGATGAGCACCACCCGAAGAGCGCCTGCCCGGCCCCACAGCTGCCGGCCCAGGCCGA
GTGGCTGGCCCACCGCTGAAAAAAGGGGACGGAGGGGATTAAGTCGTTTCCCGCACAGCT
GGGCCAGAAACGACTTAATCCCCTCCGTCCCCTTTTTCTGTCAGGCCACGCGTCGTGCCA
GCGAGCGCGCAGACGCCGCGACGCCCAGCAGCAGCGCGGCCACGCACAGGAAGGCGAAGC
CGAGGCTGGTGCCGTGTGCCAGTGCACCGATCGCTGCCGGACCGGCAAGGATGCCGGCGT
AACCCAGCGTGGTGACTGCGGTGATGGCGATGCTCTCCGGCATCACCCGCTGCTGGCCGG
CCATCGAGAACAATGCCGGCACGATGTTGGCGCAGCCCAGCCCGACCAGCACATAGCCCG
CCAGCGCCACCGGGAACGAGGGCACCAGCGTGGCCAGGGTGAAACCTGCTGCGGCGGTGA
TGCCGCCGAAGACCAGGGTGCGGGTGCGGCCGAGGCGCTCGACGATGCCGTCGCCGAACA
GGCGCATCGCGGTCATCGCCAGGGTGAACAGCGCGAAGCCGGCGCCGGCCTGGTCACGCG
GCACTTGCCGCACTTCGGCCAGGAACACCGCGCTCCAGTCCAGCATCGAGCCTTCGGCGA
GGAACACCACGAAGGCCAGCACGCCGATGAACAGCACCACGCCGTGCGGCAGCGCCAGCA
GTGGGCCGTCGTGCAGGATCCGTTGCGGGCGCCAGTGCGGCGCCGACAGCACCGCGACCA
GCAGCAGTGCCGCCACCGAAACCAGCGCGGCCAGCCACAGCGGTGTACCCAGGATCAGCA
GGCCGGTCATGCAGCCTGCGCCGACGAAGCCACCGATGCTGTAGAAGGCGTGGAAGCCGG
ACATCATCGCGCGCCCGGCGTCGCGCTCGACCGCGACCGCCTGCATGTTCATCGCACAAT
CCAGCGCACCGACGCCGGCGCCGAACACGAACAGCGCCGCACCCAGCGCCACCGGCGAGG
GCGCCAGCACCAGCAAGGGCAGGGCGCACAGCATCATCGCGCAGGTGATCACCATCACCC
GGCGGCAGCCCAGCCGCCCGGTCAGCGCGCCCGCCAACGGCATCACCAGCAGCGAGCCGA
GCCCAAGGCACAGCAGCACGGCGCCGAGGCTGGCGTCGGACAGCCCGGCCTTGGCCTTGG
CGTAGGGCACCATCGGCGCCCATGCGGCGGTGGCGAATCCGGGAATGAAGAAGGCGGCGC
GGGTGGCGTGCTGCTGGGCACGGGGGGATGAAGGCGTCATGCGCGATGCGAAGCTCCAGG
GAACAGTCATGAAAACGATTTCAGACTGACTCGGCAAGTGCCATGCGCGACATCGGGCGA
CGCATACGATTGCAGTGACCCGATTGCGTCACCAGCGATTAACGCCACGCGCGGACAGTG
GCTGCACGGTCTGCATTCCGCCGGCCGCTGCCGGAGACCTGTACATGAGCACGACACCGA
CCATCCTCCTCGTCCACGGCTTCTGGGGCGGGGCCGCACACTGGGCCAAGGTGATCCTGG
AACTGCATCGCAACGGCCACGACCGTGTGCAGGCGGTGGAACTGCCACTGACCTCGCTGG
CCGACGACGCAGGGCGCACCCGGAAAATGATCCGGCAGATTGACGGGCCGGTGCTGCTGG
TCGGCCACTCCTATGGCGGCGCGGTGATCAGCCAGGCCGGTAACGAGCCCAACGTGAAGG
GCCTGGTCTACATCGCCGCGTTCGCGCCTGATGCCGGCGAGAGTCCCGGTGGCATCACTC
AGCAGCACCTGCCGGAGGCGGCGCCGAACCTGGCACCTGACAGTGATGGCTACCTGTGGC
TGCGTGCGGACAAGTTCCATGAGAGCTTCTGCCAGGATCTGAGCGAGGACGAAGGCCGGG
TGATGGCCGTTACCCAGAAGGCACCGCTGGCCAGCACCTTCGGTGATGCGGTCAGCGACC
CGGCGTGGAAGCACATGCCGAGCTGGTACCAGCTGTCCCGCCACGACCACATGATCGCGC
CGGAAAACCAGAAGGCCATGGCCGCAAGGATGCAGCCCAGGCGCCTGCTGGAGCTGGATG
CGAGCCATGCCTCGCTGGCTTCGCAGCCGAAGGAAGTGACCGCGCTGATCCTGGAGGCCT
GCGCCGCCATCGGCGGCTGATTCCGCGCCAGCGCTCCGCACGACAGCCGCGGCGCAGGGG
AGTACACTCCTGCGCCGCGGCTGTCCGGCCGCGTCCCTCTCTTCCCTCCAGCCGCCGCCA
GAGGATCCCACCCTATTGTGGAGGTCCCGCCGTGCTGTCTGTGCCTGTTGTCCATACGCC
GTCCTCCTTGTCGCGTCGCCGCGCGTTGCCGCAGGCGCTGGCCCGGGGGTTGCTGATCGC
TGCTCTGGGCAGCAGCGGTATTGCTGTTGCGCAGTCCAGTACGGATCCAGCCAAGGATTC
GCAGGCGCCTGCATCACAGACCCTGCAGACCGTGCAGGTCACGGCCAACCTGCTCGGTAC
CATCACCGAGGGCAGCGGCGCCTATACGCCCGGCACTATTGCCACCGCGACCCGCCTGGT
GCTGACGCCACGGCAGACCCCGCAGACCATCAGCGTGATCACCCGCGCACAGATGGATGA
CTTCGGCCTGCACGGCATCGACGACGTGATGCGGGTGACCCCCGGCATCAGCATCGTCAC
CTACGACAGCGAACGCACCGAGTACTACGCGCGTGGTTTCGCGATCCAGAACTTCCAGTA
CGACGGCATTCCGATGTCGCGCAATTCGGCGTACTCCGCCGGCAACACGCTCAGCGATAC
CGCCATCTACGACCGCATCGAAGTGCTCAAGGGCGCGACCGGCCTGTTGACCGGCATGGG
CGATCCGGGTGCGACCATCAACCTGGTGCGCAAGAAGCCGGGCAAGGACTTCGCCGGCAG
TGCTTCACTGGGTGTCGGCCGCTGGGACGACTACCGCGCCGAGCTCGATGTGGGGGGCCC
GCTGACTGCCGATGGCCGCGTGCGTGGCCGTGCCGTGGGGGCCTGGGAAGACAAGCGCTC
CAACCTGGACAACTACCAGCGAACCAGCAAGGTCGGCTATGCCGTGGTGGAAGCCGATCT
GGGCGATCGCACGCTGCTGTCGGTCGGTGGCGACGTGATGGACAGCGACCCGAAGGGGTC
GACGTGGGGCGGCATTCCGCTGCTGGACAGCGCCGGCAACTTCAACCGCATGCCGCGCTC
GTTCAACAATGGTGCGCAATGGGCCGGCTGGCGCCAGTACGTGCGTACCGGTTTCACCAC
GTTGGAGCACACGTTCGCCAACGATTGGATTGCCAAGCTGCAGCTCAACCACCAGGTCAA
CGGCTATGACGCCGCACTGGCCGGTGCCGCCGCCGGCAATCCTGATCCGTTGACCGGCGA
GGGCGTCAGCCTGTGGCTCGGCAAGTACGTTGGCAAGACCGTCAGCAATGCCGCCGACTT
CTATGTGAGCGGGCGTTTCGGCCTGTTCGGGCGAGAGCATGAGCTGGTGGTCGGTGGCAG
TGCCTCGCGCAAGCGCTGGACCAATACCGGCTACGGCCCGCAGGCGGGGTTCCCGGATAC
CGTGCCGGACTACAGGACCTGGAATGGCGACATTGCCGAACCGCAGTGGCAGCGCACCTA
TGACAACAATGAAGTGACCCGCGAGAATGGGCTGTACGTGGTTGGCCGCTTCGATCTGGC
CGATCCGTTGAAGCTGATCGTCGGCAGCCGCCTGGCCAGTTACCGCTCGCCGGACACGCG
AGAGACCGGCGTCCATGTGCCCTATGCCGGCGTGGTCTACGACCTCGGCGAGCATTACTC
GGTGTATGCCAGCTACAGCACCATCTTCAAGCCGCAGGGCGAGCGTGACGAGCAGGGCAA
GGCACTGGATCCACTGGAGGGCCGCAGCTACGAGGTTGGCCTGAAGGCTGAGTTCTTCGA
TGGACGCCTCAATGCCAGTGCGGCGCTGTTCCAGCTTGATCAGGACAACTTCGCCCAGCC
CACCGGCGGCAAGACACCGGATGGCCAGGATGCCTACCGTGCCTTGATGGGCGTGCGGAC
CAAGGGTTACGAGCTTGAAATGTCGGGTCAGCTGGCCGACGGCTGGCAGGTGCAGGGTGG
GTTCTCCCACAAGATTGCCCGCCAGGCGGGCACCAAGGTGACCACGCTGGAACCGGAGAA
CCAGTTCAGCCTGCACACCCGCTACCGTCTGCGTGGCGCCTGGCAGGGGCTGACGCTGGG
TGGTGGCGCACGCTGGCAGGATTCGACTTTCGGCGAGATCACCAACCCGGCCACGCGGGG
CAAGGTGGTGCATCGCACGCAGCCGTACTGGTTGCTCGATGCGATGGCGCGCTACCAGTT
CAACGATCGCCTGTCGGCCACGGTCAACGTCAACAACCTGCTCGACAAGCGTTACTACAC
GATCTTCAACTGGTACAGCACCTACACCTGGGGCGAGCCGCGCAACGTGCGGTTGAGCTT
GAATTACAGGTTCTGACGCAGATGCGCCCGCGATGCTCTGCAGCATCGCGGGCGATGTGG
TTACAGCGGCAGGTCGAACACCAGCACTTCGGCATCGTTGCCGTTTTCCAGCGTCAGCTG
GGCTTCGTCGCTGACCTGCAGCGCATCACCGGCTTCCAGGGTGATGCCGTTGACCTGCAG
CTGCCCACGGGCCACCTGCACATAGGCGCCACGACCGTTGCCAAGCGCATGGTGCAGCTT
CTGGCCGCCGTCGAGGATGGTGGCGAAGATGCGGGCATCCTGGTGGATGCGCAGCGAACC
GTCGGCACCGTCCGGCGAAGCGATCAGGCGCAGCTGGCCGCGCTTGGTCTCCGGCGCGAA
GTGGGTCTCCTCGTACGACGGCGTGATGTTCTCGGTGTCCGGGAAGATCCAGATCTGCAG
GAAGTGCACGGTCTCGTCGGCGGAGTGATTGAACTCGCTGTGGGTGACGCCGCTGCCGGC
GCTCATGCGCTGCACGTCGCCGTAGCGCAGCACCGAGCCGGTGCCCATCGAGTCCTTGTG
TTCCAGCGCACCGCCCAGCACGTAGGAGATGATTTCCATGTTGCTGTGGCCGTGGGTGCC
GAAGCCCTGGCCGCCGATCACCTTGTCTTCGTTGATCACCCGCAGCGGGCCGAAGCTGAC
GTAGCGCGGGTCGTAGTAGTTGGCGAAGGAGAAGGTATGGCGCGAGGACAGCCAGCCATG
CTCGGCCAGGCCACGGGTAGCGCTCTTGCGGATCTGCAGCATGATGGAATCTCCTTGTTC
GATGGTTTCGATGGGGCGGGGTGGGCTGGTAGCCGCTGTGTTTCCCCGTTGGAGAGAAGT
ATCCGCTTGCGCCTTGGGTTTGAAAAACGGATAGTTTTGACAGCCATCATCGAAAAATTC
GAATGCTCAAGCTCAGTCTCGATGCCCTGCAGATCCTGGATGCCATCGACCGCCGCGGCT
CCTTTGCTGGCGCCGGCAAGGCCCTGCACAAGGTGCCTTCGACCATCTCCTACACCGTGG
CCAAGCTGGAGGAGGACCTGGGCGTTCAGCTGTTCGACAGGGTCGGTCCGCGCGCCGAGT
CGACCGAGGCTGGCCGCGCGCTGCTGGACGAAGGCCGGCACCTGCTGCGCGCCGCCCGCG
AGCTGGAACTGCGGGTGCGCCGGGTGGCGTCGGGCTGGGAGACCGAACTGACGCTGGCGG
TGGATTCGGTGTTCCCGACCTGGCTGCTCGGCCCGGACATCGCCGCGTTTCGTGAGGCCG
AGGCACCGACCCGGCTGCGATTGATCGGCGAGGCCCTGTCCGGCACCTGGGAGGCCCTGC
TGGACCGCCGTGCCGACCTGCTGGTCGGCGCGCCGGGTGAGGGCCCCAGTGGCGGTGGTT
ACGTGGTCGAGCCGCTGGGCACGGTGGAGTTCGTGTTCGCGGTCGCGCCCGGTCATCCGT
TGGCCGCAGTGCCGGGTGTGCTGGGTCGCGAGCAGCTGGTCGAGCACTGCGCGATCGCGG
TCTCTGATTCCGCGCGCAGGCTGCTGCCGCGCACGGTCGGCTTGTTGATGGGGCAGGAGA
TGCTGACGGTGCCGGACATGGCCAGCAAACTGAAGCTGCAGTGCGAAGGCGTGGGCTTCG
GCTTCCTGCCCGAGCCGTGCGCACGCGCTGCGGTGGCGCGCGGCCAACTGGTGATCCGCG
AGGTGGAGGAACACAAGCCGGAAGAGACCTTCTGGCTGGCCTGGCGGACCGGCGAGGATG
GTGCAGCACTGCGCTGGTGGCGCGAGCGCCTGCGCAGGCCGGAGCTGTTGTCGCAGTGGT
GGCAGGCAATGGCCAGGGGGTAGGGGTTTGGCAGGGCTGCGCCCTGCACCCGCTACGATC
CAGAGCAACAGCAACAGCAACAGCAACAGCAACTGCAACAGCAACAGCAACTGCAACAGC
AACAGCAACAGCAGAAGCTGGTTTCCTGAGGGATGGCGGGGTGGGTCCGGTTGCGGGAGT
GTCCGCGGCATGGATGCCGCGGCCAAGCCCCCAAGGACGGGTTTACGGCGTCTCCCGCAA
CCGGACCCACCCCGCCTACCCACAGGAAGCCCGCTTTTGCTTCGGCTGTTGCTGTTGCTG
TTGCTCCAGCTCGCAGCGGGTGCAAGGCGCAGCCCTGCCGATAAACCCCCTCCTGCGACG
GTTCGTCGCACGGGCAACCCTGGACCCGCCTCTACACTAGCGGGGTGACCCGCCTGTCCC
GCCCGCAGCGTCTTCTGCTCCAGCTCGCCATCCTGGCGACGCTGCTGATGGTGCTTGCGC
CGCTGGTCAGCCGCGCGCTGCAGGCGCCGCCGATGGACCACACCGCAATGGCGGGCATGG
ACCACGCCACCATGGGCCATGACATGCACGACATGGCCATGGCCGGGCACGATCAGCACG
GCGCCGCGCCGGCAGTGCCCCGCCCCGCGGCCGATCCCCACGCCATGCATGGCGAAGCCT
GCGAATACTGTGTACTGGCCATGCGCCTGCTGCCATGGCTGGCGGTGCTGGTGCTGCTGT
TGCCGTTGCTGTGGCGGCCGCGCCTGGTGTTCCCGTGGTCGCAACAGGTGCTGCCCGCAC
CGCACTGGCCCGCACATGCCGCACGTGGGCCACCGCGCGTCTCCATCGTCCGCTGATATC
CCCGTGAATCTGCCGCACGACGCCTGACCGGGCGCCGTGCGCGCGTGCGTACCTTGGAGC
TGTTCCGATGAAAATGACTTCCCGCCCCGCGGGCGCCTGCGCGCGCCTGCCGGCTGCCCT
TGGCCTGGCCGTGACCACGTCACTGGCTTACGCCGCGCCTGCCGAAGAGGCGCGTACCCT
CGATACGATGGTGGTCACCGCCGCCGCACCGTCCTCGCCGCTGCACTGGGTGACCGACCC
ACGCCTGCCGCGGCAGCCGGTGCCGGCCAGTGATGGTGCCGATTACCTGAAAACCGTTCC
CGGCTTCTCTGCCATCCGCAATGGCGGCACCAACGGCGACCCGGTGCTGCGCGGCATGTT
CGGTTCGCGCCTGAACATCCTCAGCAACGACGGCAACCTGATCGGTGCCTGCCCGTCGCG
CATGGACAATCCGCTGTCCTACATCGCGCCGGAGAGCTTCGACCGGCTGACCATCATCAA
GGGCCCGCAGAGCGTGCGCTGGGGCGCAGGTGCCTCGGCCGGTACCGTGCGCTTCGAGCG
CGACACGCCGCGCTTCGATGAACCCGGCCTGCGTGCCGATGCCAGTGCGCTGGTCGGTTC
GCGCAACCGCAATGACCAGGTGCTGGACCTGACCCTGGGCAACCCGACCGGCTACGTGCG
TGCCAACGGCAACCGCTCCGAGGCCGATGACTACAAGGACGGCCACGGTGACGTGGTGCC
GTCGAAGTGGCGCAAGTGGAACGGTGACGTAGCCATCGGCTGGACGCCGGATGCCGACAC
GCTGCTGGAGATTTCCGCCGGTGCCGGCGATGCCATCGCGCGTTACGCCGGGCGCGGCAT
GGACGGTGCCGCGTTCGAACGCACCAGCTATGCCGCGCGCTTCGAAAAACGAAATCTGCC
CGGTGCGTGGGACACGTTGCAGGCCAACGTGTACTACAACGAAGCCGACCACGTGATGGA
CAACTACACGCTGCGCACGCCGAATCCCAACAGCATGATGCCGATGCCGATGGCGTCGAA
CGTGGACCGCCGTACCCAGGGCGGCCGGGTCAGTTCCGAGTGGCACTGGCAGGACGTGCA
ACTGGTGGCGGGTGTGGACGGCGAAGACAGCCGCCATCGTGGCCGCATGGGCATGGGCCG
CAACACCTACCGCCAGGCCGCCTGGGAGACCGATGCCAAGTTCCGCCGCTACGGCGTGTT
CACCGAGTTGACCCTCGGCGCCGGCACCGATCAGCGGTGGATCAGTGGCCTGCGCATCGA
CCGCGCCAGCGTCCGCGATGAGCGGCAATCGCTCCGCGGAATGATGGGGAACAGGCCCAA
TCCGACTGCGGGCCAGCGCCGCAAGGAATGGCTCGGCAGTGGTTTCCTGCGTTACGAGCA
GGACCTGGCCGACGGCCTGACCTGGTACGCCGGGCTCGGCCACAGTGAACGCATGCCCGA
CTACTGGGAGCTGTTCTCGCCCAACCATGGCCCGGCCGGCGCAGTGAACGCGTTCACCGG
CGTGCAGCCCGAACGCACCACCCAGCTCGACGTCGGCCTGCAGTACAAGGGACCGCGCGT
GCAGACGTGGGTTTCGGCGTACGCCGGGCAGATCCAGGACTACATCCTGTTCACGTACCA
CGGCAGCGGCATGATGGGCATGAGCCAGGCCCGCAATGTCGACGCGCGCATCGCCGGTGC
CGAGGCGGGCCTGGAAGTGAGCCTGGCCGGGCAGTGGAAGCTGGGCGGCACGCTGGCCTA
TGCCTGGGGCGAGAACCGCGACCAGTAGCGTCCGCTGCCGCAGATGCCACCACTGGAAGC
ACGCCTGAGCGCGAACTGGGAAGGCCAGCGCTGGAGTGCCGGGGCACTGCTGCGTGCGGT
GACCCACCAGCACCGCGTGGCCGAGGGCCAGGGCAACGTGGTCGCACAGGACCTCGGGCC
GAGTGCAGGTTTCGCCACGTTCGCGCTCAACGCCGCGTACCGTTTCAGTTCGCAGCTGCA
GCTCAGCGCGGGCGTCGACAACCTGTTCGACCGCGCCTACAGCGAGCACCTGAACCTGGC
CGGCAGTGCCGACTTCGGCTTCCCGGCCGACCCGGTGCGCATCAACGAGCCCGGGCGCAG
CCTGTGGATGAAGGTGAACTACCGGTACTGATCCGCCGGGTGAAAAAAAACCGGGGCCGG
ATCCCCGCCAGGATCCGTCCCCGCCCGACGCCCTCTGTCGGGCAGCTTCGACTCTACGAT
GGCAACGCCCGTGGTGCACGGCTGGATACAACCCGACACACGCCGACACCGCCAAGGGCA
GCCTTGCACGGAACGGGTTCAAGGCGCTATCACGGCTTCGGTTCCACGATGGTAAACGCT
TGGCACATACCGCTTTTGCGGGGCCTTGCCTACACTCGGCGGCCGTGGATCAATCAGGAC
CATTCATGTTGGCTCGTATCGCTTCGACCCTGGCCCTTGGCCTCAGCCTGGCCGTGTTGG
CCGGGTGCGCAGGCAAACAGGAGGCCGCCGCGCGTCGGCAGGGCGAAGCAGTGCCGGTCA
CGGCGCAGGTGGTGCAGCCCATGCAGTGGAACGACACCCTGCAGGCGCTGGGCACGGCCA
AGGCGCGCGAGTCGATCAGCGTCACCGCCAAGGTCAGCGAAATCGTCGAGAAGGTGCATT
TCGAAAGCGGCCAGCACATCGCCGCCGGCGCACCGATCGTGACGCTGCGCGGGCAGGCCC
AGGAAGCGGCGCTGGTGCAGGCGCAGGCCACCTTTCACGAGGCCGACCAGTTGTACAAGC
GCCAGCGCGAGCTGGCCTCCCAGCGGCTGGTGTCCAGCGCCACACTGGATACGCAGAAGT
CGATCCGTGATGCCGCCGAGGCGCGCGTGATGCAGATGCAGGCCGACATCGGTGATCGCC
GTGTGCGCGCACCGTTCGCCGGCGTGCTCGGCATCCGCCAGGTCAGCCCGGGCTCGCTGG
TGACCCCGACCACGGTCATCGCCACGCTCGACGACATCGAGCACATGCACATCGATTTCC
AGGTGCCGGAAGTGGAACTGGCCGCACTGGGCGTCGGTGACAAGGTCAGTGCCACCAGCG
TGGCGTGGCCGGGCCGCACCTTCGAGGGCGTGGTCAGTACCATCGACGCACGCATCGACC
CGGCGACCCGTGCGGTGACCGTGCGCGGCGATTTCGCCAACAGCGACCATGCGCTGCGCC
CGGGCATGCTGCTGGACGTGCGCCTGTTCCGCCCCGAGCGCCCGGCGCTGGTGGTGCCGG
AAATCGCCGTGGTGCAGGTGGGCCGCGACACGTTCGTGTACCGCATCAAGAGCGACGACA
GCGTCGAGCGCGTGGACGTGGTGACCGGTGCGCGCCGCGCCGGCGTGGTTGAGATCAAGC
AGGGCCTGGAAGCCGGCCAGCGTATCGTGGTCGATGGCACCGGCAAGCTGCGCCCGGGCT
TGAAGGTCGCGGCCAAGGATGCGGCGCCGGCCAGCGGTGCCAAGCCGGCGGATGCACCGG
TGCCGGTCGCGGCCGAGGGCCACGGCGGATGAAGCTGTCCGACATCTCCATCCAGCGGCC
GGTGTTCGCCGTGGTGATGAGCCTGTTGCTGCTGGTGCTGGGCGTGATGTCCTTCACCCG
CCTGACCCTGCGCGAACTGCCCGCCATCGATCCGCCGATCGTGTCGGTGTCGGTGGACTA
CACCGGCGCCTCGGCGGCGGTCATCGAAAGCCGCATCACCCAGGTGCTGGAAGATGCGCT
GGCCGGCATCGAAGGCATCGATACGATCAATGCGCGCAGCACCAACGGCCGCTCGCAGGT
CAGCATCGAGTTCACCTCCAACCGCGATATCGAAGCGGCGGCCAATGACGTGCGCGATGC
GGTCAGCCGCGTCGCCGACCGCATGCCCGAAGAAGCGCGTCCGCCGGAAATCGCCAAGGT
CGAGAGCGATGCCGACCCCATCATCTGGTTCAACATGGTCTCCTCGACCATGGACACGCT
GGAGCTGAGCGACTACGCCGACCGCTACGTGGTCGATCGTTTCTCCAGCCTCGATGGCGT
GGCCCAGGTCCGCATCGGTGGCCGCCAGCGCTATGCGATGCGCATCTGGCTGGACCGTGA
CCAGCTGGCCGCGCGCGGGCTGACCACTGGCGATGTGGAAACCGCACTGCGCAACGAGAA
CGTGGAATTGCCGGCCGGCCGCATCGAGTCGACCGACCGTGACTTCACCCTGCGCGTGGA
GCGCAACTACATCAAGCCGGAAGACTTTGCGACCATCCCGCTGGGCAAGGGCCGCGACGG
CTACGTGGTACGCATGGGCGACGTGGCGAAGATCGAACTGGCTTCGGCCGAGCGTCGCGC
GTACTACCGCAGCAACGGCGAGCCGGGCATCGGCCTGGGCATCGTCAAGACCTCCACCGC
CAACTCGCTGGACGTGGCGCGTACCGCGCGCGCTGAAGCCGAGCGGGTGGCACTGACCCT
GCCCAAGGGCACGCAGATCTTCGTCGCCTTCGACAACACCACCTTCATCGAAGCCGCAGT
TGACCGCGTCTATGCCACGCTGGTGGAAGCGATGATCCTGGTGCTGGCGGTGATCTGGCT
GTTCCTCGGCAGTTTCCGCGCCGCGTTGATCCCGGCGGTAACGGTGCCGGTCTGCCTGGT
CGCGGCGTTCATCGCGCTGTATGCGTTCGATTTCTCGATCAACCTGCTGACCCTGCTGGC
CCTGGTGCTGTGCATCGGCCTGGTGGTGGACGATGCGATCGTGGTGGTGGAAAACGTGCA
GCGCCGCATCGACCTGGGCGAGCCCCCGCTGGTGGCCTCCAAGCGCGGTACCACGCAGGT
CGCCTTCGCGGTGATCGCCACTACCGCCGTGCTGGTGGCGGTGTTCCTGCCGGTCGGTTT
CCTGGAAGGCAATACCGGCCGCCTGTTCCGCGAACTGGCGGTGGCGCTGGCGGCAGCGGT
TGCGTTGTCCGCGTTCGTGGCGCTGACGCTGACGCCGATGATGGCCTCCAAACTGCTCAA
GCCGCACACCGGGCAGGCACCGCGCGGCCTGCATGGCTTCGTCAACCGCAACCTGGAGCG
CCTGGCCTCCGGCTATGGTCGCGTGCTCGACCATCACGTGGACCGCACGTGGATCTACCT
GCTGGTGATGGTGGCCGCGCTGGCCGCCAGCTGGGGCCTGCTGAAACTGCTGCCGTCGGA
GCTGGCGCCGGCCGAAGACCGCGGTTCGTTCCAGATCATGATCGACGGCCCGGAAGGCGC
CGGCTACGACTACACCGTGCAGCAGGTACAGCAGGTGGAAGCGCTGCTGGCGCCGCACGT
GGGCGCGGACAAGCCGATCGTGCGTGCCAACCCCCGCGTGCCCGGCGGCTTCGGCGCCAG
CGAGGAAATGCACACCGGCCGCGTCAGCATCTTCCTGCAGCCGTGGCGCCAGCGCAGCGA
GGCCACGCCGGACGTGGCCAACGCACTGCAGAAGGAGCTGGACACCATCCGCGGCGTGCG
CGTGCGTACGCAGGTGGGCGGCGGGCTGGTGCGCAGTGGTGGCCAGCCATTCCAGATCGT
GCTGGGCGGCCCGGAATACGCCGAGATCGCGCAGTGGCGTGACCGCATCCTGCTGCGCAT
GGCCGACAATCCGGGCCTGGTCGGCCCGGATTCGGACTACAAGGAAACCCGGCCGCAGAT
GCGGGTGAACATCGACCGCCAGCGTGCGGCGGATCTCGGCGTGCCGGTCACCGCGATCGG
TTCGGCACTGGAAACCATGATGGGCTCGCGCCGCGTCACCACCTTCGTCGACAACGGCGA
GGAGTACGACGTGCTGGTGCAGGCCGGTCGCGATGGCCGTGCCAGCCCGGCCGACCTGGC
TGCGATCCGTGTGCGTGCCACCTCCGGCGAACTGGTGCCGCTGTCCAACCTGGTCACGCT
CAGCGAAGTGGCCGAGGCGGGCACGCTGAACCGCTTCAACCGCCTGCGCTCGATCACCAT
CACCGCCGGCCTGGCACCGGGCTATCCGCTGGGCGAGGCCATCGCCTGGGCGCAGAACGT
GGCCCGCGAGGAACTGCCGCAGTACGCGCAGGTGAACTGGAAGGGCGAATCGCGCGAGTA
CCAGAGTGCGGGTGGCGCGGTGCTGCTGACCTTCGCCATGGCCCTGCTGGTGGTTTACCT
GGTGCTGGCCGCGCAGTTCGAGAGCTTCATCCACCCGCTCACCATCATGCTGACCGTGCC
GCTGGGCGTGCTCGGTGCCTTGGTCGGGTTATGGGTGAGCGGCGGCACGGTGAACCTGTT
CAGCCAGATCGGCATCGTCATGCTGGTCGGCCTGGCAGCGAAGAACGGCATCCTCATCGT
CGAATTCGCCAACCAGCTGCGCGACGACGGAAGAACCGTGCGCGAGGCGATCATCGAATC
GGCGATGGTGCGCCTGCGCCCGATCCTGATGACCTCGATCGCCACCGTGGTCGGCGCGAT
TCCACTGGTGGTGGCCGGTGGCCCCGGCTCGGCCAGCCGTGGCACGATCGGCATCGTGAT
CATCTTCGGCGTGACTCTTTCGACGTTCCTGTCGCTGTTCGTGGTGCCGGCGTTCTACGC
GCGGCTGGCCCCGTACACCCGCTCGCCGGAAGCGGTGAAGCGCGAGCTGGAGAAGCAGGA
AGCCGAATCGCCCTCGGTGGGCGGGCATGCCTGACCGGCCTGCCGACGGGGTCGGACCAG
GGGGCGGATCCCTTTCCGGAACGGAAAGGGCTCTGACCCCGCCACTACAGGGAGAGGGTT
TCCGACTGCGCCCCTGGCGCCCGGAAGACCTGGAATCCCTGCTGCGGCATGCCAACGACG
CCGAGGTATCGCGGGGCCTGCGTGATCCGTACCCGTACACGCGCGAGGATGGCGAGGCCT
TCCTGGCGGGCCGCGTGCTGGCCCCTGGAACCCTGAACCTGGCCATCGAGATCGACGGCC
AGGCCTGCGGCAGCGTCGGTGCCCAGCAGGGCGTGGCCGAGCGTGGGCATACCGCCGAAC
TGGGTTACTGGCTCGGCCAGGCTTACTGGGGGCAGGGCGTGATGACCCGCGTGGTCGGCC
TGTTTGCACCGTGGGTGATGGACGAACTGCGCCTGTTCAGGCTGCAGGCTAGCGTGGTCG
ACTTCAACCTCGGCTCGGCCCGTGTACTGGAGAAGAGCGGCTTCCAGGAAGAGGGCGTGG
AGCGCTGTGCGGTCTACAAGCGCGGCGTCCTGCACGACCTGCGCCGCTTCGCCCGGGTAC
GCACCCAGCTGCCCTGAGCAGCCGGGGAGGGGGAGGGGTAGAGTCGACTATCGCGCGCAG
CGCGGGCTCTTCTGCGACCGGGGCCAACGGCAGTGGACCAACAGTCGACTCTACCGGGCA
TCATGGCGTCAGCGCAGTCATCCCACCCACCCATCCCGCAGCCCCCATTGATCCGGCGCT
ACCGCAGCGGCCTTCGATCAGGGAGAATCGACCGGTCCCTTCCAGCCGACGGGACGTCCT
TACAACCCGCCGACTGGAGAGAGCGCGCGTGGAAGCAACCGTACATTTCATCAACAGCAT
CATCTGGAGCAAGGCACTGATCTTCGTGTGCCTGGGCGCCGGCCTGTTCTTCAGCCTGCG
CACGCGCTTCATGCAGATCCGCGGCTTCCTCGAGATGTGCCGCCTCACCGTCAAGGGTGA
GAAATCCGACGCCGGCGTGTCCTCGTTCCAGGCCCTGGCCATGTCGATGGCCGGCCGCAT
GGGCATCGGCAACATCGCCGGCGTGGCCACCGCCATCGCCTTCGGCGGCCCCGGTGCGAT
CTTCTGGATGTGGGTGATGGGCTTCCTCGGCGCGTCCACTTCGTACGTGGAATGCACCCT
GGCGCAGATCTACAAGACCAAGGACGCTGAAGGCCGCTACCGCGGTGGCCCGGCCTACTA
CATCGAAAAGGCCATGGGCCTGAAGTGGTACGCGCTGGCCTTCGCCATCGCCACGATCAT
CGCCGCCGGCTTCCTGATGCCGGGCGTGCAGGCCAACGCGATCGCCGACAGCATCATCAA
CGCCTGCCGCGGCACCGCGCTGTGCGGGCCGCTCGATGGCCAGGCCTTCGGCATGGAATC
GGTGCAGGCGCTGAAGCTGGGCATCGGCATCGTGGTCGCGCTGCTGCTGGGCGTGGTGAT
CTTCGGCGGCGTCAAGCGCATCGCCAACTTCGCCGAAGTGGTGGTGCCGTTCATGGCCGC
CGGCTTCATCCTGATGGCCATCGTCATCATGATCATCAACTACGACCGCGTGCCGGAGAT
GTTCAACATCATCTTCAGCAGCGCCTTCGGCACCCACGCCGCGTTCGGCGCGATGATGGG
CCTGGCGGTGGAGTGGGGCATCAAGCGCGGCATCTACGCCAACGAAGCCGGCCAGGGTTC
GGGCCCGCATGCAGCGGCCGCCTCGGAAGTCTCGCACCCGGCCAAGCAGGGCTACGTGCA
GGCCTTCGCCATCTACTTCGACACCATGATGGTGTGCACCGCCACCGCGTTCCTGATCCT
GGCCAGCGGCACCTACAACGTCTACTCGCCCGCAGGGGCCGGCGCCGCGCCGATCTTCCA
GGGCCTGGCCGGCATTCCGGAAGGCGCGGGCTATGCCCAGGCCGGTGTGGAAGCCGTGCT
GCCGGGCTGGGGTTCGGCGTTCGTGTCCATCGCCATCTTCTTCTTCGCCTTCACCACCAT
CATGGCGTACTACTACATGGCCGAGACCAACCTCAGCTATGTGAACCACAACAGGAAGCG
CCCGCTGACCGTGCTGGTGCTGCGCCTGGGCATCATCGGCATGGTGGTGTTCGGCGCGTT
CCATAATGCGACCCTGGCCTGGGCGCTGGGTGACATCGGCGTCGGCCTGATGGCCTGGCT
GAACATCATTGCCATCCTCATCATCCAGAAGCCGGCCATGCTCGCCCTGCGTGATTACGA
ACGACAGAAGAAGCTCGGCCTCGATCCAATCTTCGACCCCGATGCCCTGGGCATCAAGAA
CGCCGATTTCTGGCGTCAACGCAAGCTGGAGTTGTCCCGTAGTGAATGATCCCTGGAAGA
ATGCCCGCTGCCCGTCGTCGCGACCGCCGCGGGCCACCCCGCTGCCACCGCGTGAGGGCG
GCACCCCGCCGCCGCCGGGGCGCGGCAACGACGAACTGCGCCTGTATGGCTGGAACGCCG
TACAGGCGCTGTTCGCCAAGCGCCCGCAGGCGCTGCGCAAGCTGTACCTGGTGGACGCGC
TGATTCCGCGCATGCAGCCGGTGCTGAAGTGGTGCGTGGCCAACCGCGTGGGCTATCGCG
TGGTGGAGGAGGGCGATCTCAACAAGCTGGCTGCCACGACCCATCACGAAGGCCTGGTGG
CTGACGTGCTGCGTGCGCCGGTCGTGCCGCTGGCGCAGTGGCTGGCCGATCTGGAGCAGG
GCCCGGTGCTGGCGTTGTGGCTGGATGGTGTCGGCAACCCGCACAACTTCGGCGCGATCC
TGCGCTCGGCCGCGCATTTCGGCGTCAAGGCGCTGCTGCTGCCGGCCGGTAGCACGCTGG
CACTGTCCGGTGCTGCCGCACGCGTGGCCGAAGGCGGGGCGGAGTCGGTGCCGCTGGTGC
AGCTGCCGGAGACTGCTCAGGCGATGGCGCAGCTGCGTGCGGCCGGCTTCGGGCTGGCGG
CGACCCTCGTTGAGGGTGGCGACGACGTGTTCCGTGCGTCGCTGCCGGAGCGGCTGGTGT
ACGTGATGGGCGCCGAAGGCGAGGGCATGGACCGCGGTTTGGCGGGACAGTGCGACCTGC
AGGTCTCGATTCCCGGCAGTGGCGCGGTGGAGAGCCTGAACGTGGCCTCGGCCACGGCCG
TGCTGCTGGCGCAATGGGCCAGTCGACGCGGGTGATCCCGTATCCGGGCTCGCATGATCG
GGGTCGGATCCCTCGCCGCAGGCGAGGGCTCTGACCCTGCCGGGTTCCTGATTCAGGACC
CGCCTTGGTGGGTGCGAACCTTGGTTCGCACCGCTCCTGCCGCTGCGCTCGCCGGGCATG
GCCCGGCACTACCGCATCATTCGTTCGGAGGCGTGGTCGCCTTGGCTTCGCTGCCGAAAC
TGCCATCGGCTTCCGCCGCCAGGTACGCGAACACCGTATACGCGGCCACGTTCTGCGCCA
GCGCCTTCGGGTCGATCTTGTCCAGCGTGTCGTCGGCGGTGTGGTGCAGGTGGAAGTAGT
CCGAGCCGTCCTGCGCCAGCCACGCCCACGCACCGCCCTTGGCGGCCAGCGGGCCGACGT
CCGGGCCCGGGCCACCCTTGTCGGCCTGGTACTCGATGCCCAGCGGCTTCATCACTTCGG
CAATCTGCTTCGTCGCTTCACGCGAGCCTTCCGGATTCGGTGAACCGGTATTGAAGGCGT
AGATGCGGCCTGCGCCGAAGTCGCTCTCGGCGGCCAGCTGGTGCAGGGCCACGTCCTTGG
CGTGTGCCTCGGCATAGGCCTTGCCGCCGTAGAGGCCCTGCTCCTCGTTGGCGAAGGCGA
TCACGCGGATGGTGCGCTTCGGTGCCTGCTTGAGCTGGCCGATCAGGTGGCCGGCGGCCA
TCGTGATGCCCACGCCCGCGCCGTCATCCACGGCGCCGGTGCCCAGGTCCCACGAATCCA
GGTGGCCGCCGATCACCACCACTTCCTTCGGCAGGATGCGGCCGGTGATCTCGCCGATCA
CGTTGTACGAGGTGGCGGTGCCGTCCCAGCCGCAATCCAGTGCCACCTTCACCGTGGTGC
TGCCACGGGCCAGCAGGCGCGCCAGCTGGTCGGCATCGGGCACCGACAGTGCCGCCGACG
GCACCGGGGTCAGGCCATCATCGAAACGGGTGATGCCGGTGTGCGGCACGCGGTGGGAGT
CGGTACCGGCCGAGCGCATCAGGAAGCCCACCGCGCCCTTGCGGATCGCTTCTGACGGTC
CCTTGCTGCGGATTGCACCGCCGCGGCCGTAGTCGCGGCCATCGCGGAACGGCAGCATCT
GGTAATCGACGAAGGCGATCTTGCCCTTCAGCGAACCGGCCGGTGCCGCCTGCAGGGCGG
CCAGATCGGCGAAGCGCACCACCTCCGCTTCCACCGTGCCGCCCGGGCTGCCGCCCAGCG
CAGTGATCTGCAGCGGCTGCGGGTTCCTGCCGGTCACGGCAGCGTGTTCACTGCGGCGCT
CCCACTTCGGGAAGGTCACAGGTTCCTTCCACACCTTGTCGAAGCCCAGTGCCTTGAACT
TGGCTTCGGCCCAGGCCACGGCGCGGGCGTCGGCCTCGCTGCCGGCGATGCGCGGGCCGA
TTTCGGTGGTGAGCGATTCGACCACCTTCCAGCCGGTGTCATCGGCCAGCGCCTGGTCGC
GCAGCTGCGCGGCGGTGGCCAGCGACGCCGGGGGCAGGGTGGTGGTATGCGGCGCCGCGA
AGGCCGGGGCGGCCAGCAGGGCGAGGGAGGATGCGATGGCAAGGACGCGGCGACGCATGG
ACAACTCCGGGAAGGGACCTAAGCCTTGGAGCTTAACAGTCGTTCAGCCCGGCGCATGGG
CGGGAGGTCATGGCTGGCGCGAACGCTGTTTTCCGCCATGTCCGGCAAAGCGAAAGCCCC
GCCGGAGCGGGGCTTTCGCGCAGCTGCGGTAGTGCCGGCCGCTGGCCGGCTTCCGCATGT
TCCGATGTTGCCGGCCAGCGGCCGGCACTACCGTTCTGCCGCCTTATTTCTTCAGGCTGT
CGCGGATCTCGCGCAGCAGCACCACTTCCTCGGCCGGTGCGGCCGGTGCAGCTTCCTGCT
TGCGCGACAGGCGGTTGATCGCCTTGACCACGATGAAGATGGCGAAGGCCACGATCACGA
ACTGGATCAGCGTATTGATGAAGTCACCATAGCCGATCACCACGGCCGGAATCTCCTTGC
CGTCCGGCCCGATCCGGGCCGGTGACAGCGTCCACGCCAGCTGCGAGAAATCCACCTTGC
CGATCAGCAGGCCCAGCGGCGGCATGATGATCTTCTCGACCAGCGCCGTCACGATCTTGC
CGAAGGCCGCGCCGATCACCACGCCGACGGCGAGGTCGATGACGTTGCCGCGCATCGCGA
ATTCCTTGAACTCGGTGAGCATTCCCATTGTTGTTTTTCTCCGGTGGGGAAGTGGACAGC
GCGCAGGGTAGCGCAGGTGATGTCAGCCGGCGATCACGCCGTGGCGCTCGGCCACGTTTT
CCAGTCGCGCGCTGAAGCGGTCGCCGGGCTTCAGTGCGGCCACCCCGGACGGGGTGCCCA
TGAACACCAGGTCGCCGGCACGCAGCTGCCACAGCTTGGACAGCTCATGCAGGATCTCCG
GCACGTTCCAGATCATCTGGTCCAGCAGCGCCTGCTGGCGCACCTCGCCGTTGACCTCCA
GCGACAGGTTGAGCGCGGCCAGGTCGCCGACCTCTTCGGCGTGGACGATTTCGCTGATCG
GCGCGGAGGCATCGAAGCCCTTTGCGGCATCCCACGGGTGGCCCTTGTCCTTGGCCGCAG
CCTGCAGGTCGCGGCGGGTCAGGTCCAGGCCGACGGCGTAGCCGTAGACCAGTGCTTCGG
CATCGGCCACGGCCAGTTCGCCTGCGGGCGCATCACGGCCGATCGCCACCACCAGCTCCA
CTTCGTGGTGCAGGTTGGCGGTCGCCGGCGGGTAGGGGATGGCGTCGTCATGGCCGACCA
CGATCGCATCGGCCGGCTTGCTGAAGAACATCGGGCGGCCACGGTCATCGGCCGCCGGCA
CCGCCGCGCCCATTTCGCGGGCGTGGTCGGCGAAGTTGCGGCCGACGCAGTAGATGCGGT
GCACGGGGAAACTGCCACCGCCCACTACCGGGACACGCGGCAGGGCTACGGCAGGGATCA
CATCGGAGACATCGGACATTCGGGCATCCAGGAAGGGCGTGCCCGCAGTCTAGAACGCAT
GGCGCCCGCCGTCAGCGGGCGCGGAAGACCTGGATCAGCGCGAGGCCGGCAGCACTGGCT
TGCGCACCACGCGGTACTCGCCTTCGACCACGGTCGGGTCGACCGGACGGGCAACACCCG
GCTTGCGCGAGGCCAGCAGCTTCCACGCCAGGCCCACCAGGATCATCGCCGCACCGACGA
ACACGCCGATGAACACCATCGCGGCCAGGATCGCCAGGCCAAGCAGGCCCACGGCAACGC
GCACCAGCGGGTGGCGCGGCTTGCGCGGCGCGAACAGGGTGCGGAACTGGTTGAAGGCGG
ATGCGCGATTGAACATGGCGGCTCGATAGGCTGGGATCAGCGAAACCAGAGTATCGGGAC
GCGCCACTGTCATTGAGTGAAAAACTCGTTAAATATAGCCTGTGCTTATTACGGATCAAT
GACTTGTGTTCATGTCGCAGCCAGTCACCTGAGTGGGCGTGCGACAATGGGGGTTTACTG
TCCGAGCCTTCGCCATGACTGCCCCTGCCGCCCTGATCGCCCTTGATGCCATTGCCGATG
GCGCGTTTGCCGAGGTCGAAGCGGTGGTTGATGGCGATGCCGAATCGTTGGTGCTGTACC
GCGACGGCGCGCAGGTGCGTGCGTTCCTGAACATCTGCCCGCACGCCGGCCGCCGCCTGG
ACTGGGCCCCGGGCCAGTTCCTGAAGAGCCGTGAAGGCCACCTGGTCTGCGCCGCGCATG
GTGCCTCGTTCGCCCTGGACAGTGGCGACTGCATCGCCGGCCCGTGCAAGGGCGACCGCC
TGCGCGCGGTGCCGGTGGACGTGCGCGACGGGCAGGTTTACCTGGCTTGAGGCAACCGGT
GTGCGAACCAAGGTTCGCACCCACAGGATCAATGGGTATCCACATCAATGGGTATCCAGA
GATTCATCCACGCATGGCGTGGATCTACGGTGTCGACCAAGGTCGACAGCTACCAGAGCG
AGATCGGTGCCGACCAACGGTCGGCACCCACCACCAGCCGCGTGAAACTGTCGAAGGCGG
GGTGGGTCCGGTTGCGGGGGTGTCCGCGGCATGGATGCCGCGGCCAAGCCCCCACGGACG
GGTTTACGGCGTCCCCCGCAACCGGACCCACCCCGCCATCCCACGGATTGCCAGCCTTTG
ACGTTGACGTTGATTCGGCGGGTGCAGGGCGCAGCCCTGCCAACAAACCCAACTCTCAGA
ACATCAGGTTGATCATCAGCACCACCACGCAGGTGTAGATCAGCGACAGCGGTCCGCCGA
CCCGCCACATCTCGCGCGGGGTGTAGTTGGCCGGGCCGGTGATCATCGAGATCACCGGGT
TGGAGGCCGTCATCAGATTGTTGGACGCCGACAGCGCCACGATCAGTGCGAACGCGGTCG
GGTTGCCGCCCGCCGCCAGTGCCAGGTTCACCGCGATCGGCACCATCACGATGGTCGCGC
CCACGTGGCTGATCACCAGCGAGAACGCCGTGGTCAGCAGCGCCAGCGCCACCTCCAGCA
CCCACACCGGGATGCCGGTCGGCAGCTTGTCGATGGTATGGCCGGCCACCCACGCCGCCG
CACCACTGGAGTCCATCGCCCAGCCGAGCGGGATCAGCCCGGCCATCATGAACACCGTTT
TCCAGTTGATCGAGGCATAGGCCTCGTCCATGCGCAGCACGCCGGTCAGCAGCATGCCGG
CCACGCCGGTCATCAGCGTCAGCGCCACCGGCAGCTTGCTGGTCAGCGCGATCAGGATGG
TCAACGCGAAGATCGCCATGGCGATCTTGAACTTGTGCGGGCGTTGTTCGCCGGTCGGGT
AGTCGGTCACCACCACGAAGTCGCGGCTCTTGGCCGCCTGTGCCAGGTCGGTCCAGATGC
TGTGGAAGACCAGCATGTCGCCTGCACGCAACTGCACGTCGCGCGCGTCCTCGCGGATCA
CCTGCTTGTCGCGGTTGATCGCCAGCAGGCTGATGCCGCGCTCCTTGCGCAGGCGCAGGT
CGGCCGCGCTCTTGCCGATCACGTTCGAGGTCGGCGGTACCACCGCCTCGGAAATACCGG
CGCGGCTCGGGTTGAACAGGTCACCCAGGTGCTTCAGGCGCGAAGACATGCGCAGGAACT
GGTTCTGCGCGAAGTCGTTGATCTGCTCGCGCGGACCCATTGCGCCGAGCACGCTGCCCA
CCCAGATGCGCATCTCCGCCGGCGGCGCCAGGCGCGTGTCATTGCCGGTCTTCAGGGCCA
GCAGCAGCGGGGCATCGTGCAGGTTCTCGGCCTCGCCCAGGGTCATGCCGACCAGCGGGC
TTTCGGCACTGACCACCAGCTCGAACACATCGCCTTCGATGCCATAGGTCTTGGCGAAGT
AGCTTTCGGTGCGCGCCGGGGTGACCCCGTCGTTGGCCAGGTTCTCTTCCTCGATCAGCT
TGCGGTCGCCGTAGTAGCGGAAGTACAGCAGCGAGGCGATCAGCAGCGCCACGCCGATCG
GCAGCGGCGCGAACATGCGCAGCGGCTCGATGGTGGCCAGGCCCGAGGGCAGGTTGTTGT
TGGCCGAGGCCAGCAGGTCGTTCAGCAGGATGAGCGGTGAATTGCCGACCATAGTCAGCG
CACCGCCCATCACGATCGCCGCCGAAATCGGCAGCAGCAGGCGCTGCAGGGTCAGGCCGG
TGCGCGCTGCCAGTCGCGAAGCCACCGGCAGGTACAGCGCCATCACCGACGGGTTCTGCA
TGAAGGACGAGTTCAGGCCGGCAATGGCCGTGGTCATCATCAGCAGCCTCTGCTCGACGC
CATGACCGCGTCGCAGCAGCCACGCGGCCAGCCGGTTCAGCGCCCCGGTGCGGTCCAGGC
CGGCGCCGAGGATGGTGGTGGCGATGATGCTCATCACCGCGTTACCGGAGAAGCCGCCGA
AGATTTCCTCCGGCGCGATCAGCCCGGTGACACCGAGCACCACCAGTACCACCAGCGCGA
CCACGTCGGCGCGGATGCGCTCGAACAGGAACATCGCCATCGTGAAGCCGACCAGCCCGA
GCACGAGCTTCATGTCGTTGGTCAGCGTCAGCGCGGTATCCATGTGGGGCGCGGCGTCCT
CAGGCGATCGTCAGGTGCGGTCGTACAGCAGGTCCCAGACGCCATGGCCGAGTTTCTGGC
CGCGGGTCTCGAAGTGGGTCTGCGGGCGCCAGTCCGGGCGCGGCACGCTGCCACGCAGGC
CGGCACGGTTGACCAGGCCGGCGGTGGCATCGAGCACGTCCCACATCTGCTCGGCGTAGT
CCTCCCAGTCGGTGGCACAGTGCAGGCGACCGCCCGGGCGCAGCTTGCGCACCAGCAGTT
CGGCGAACGCCGGCTGCAGCAGGCGGCGCTTGTTGTGGCGCTTCTTGTGCCACGGGTCCG
GGAAGTAGATGCGCACTTCATCGAGCGCGCCATCGGCGATCTCGTTCTGCAGCACTTCCA
CCGCGTCGTGGTGGTACAGGCGCACGTGGTCGGCGTTGTCGTCGGCCAGCGCGTTCAGCA
GCCGGCCCACGCCCGGGGCGTGCACTTCGATGCCGATGTAATCGCGTGACGGGTCGTGCT
GGGCGGCGAAGCGCAGCGCGGCACCGTTGCCGAAGCCGATTTCCAGCACCTTGTGTGCCG
GGCGGCCGAAGGTGGCGTCCAGGTCACGCGGTTGGCCGGTGTAGTCGAGGCCGAAGCGCG
GCCAGCGTTCGTCGAACGCGCGCTGCTGGGCGGGGGTGAAGCGGCCTTGGCGCAACACGA
AGCTGCGCACCTCGCGGCGGCCCTCGCTTACGGTGAAGGGCTTGGGCGGAGCCTTGGAAC
CGGCGCTGTCGAATGGATTGGTCATCAGCCGATCAGCCCATCCACCGGGGAGGAGGCGCT
GGCGTAGCGCTTGCGCGGGATGCGCCCGGCCAGGAAGGCCTCGCGGCCGGCCTCGACCGC
CTTGCGCATGGCGCTGGCCATCAGCACCGGGTGGCGCGCACCGGCAATGGCTGTGTTCAT
CAGCACGCCGTCGCAGCCCAGCTCCATCGCAATCGCGGCATCCGACGCGGTACCGACGCC
AGCGTCGACGATGATCGGCACCTTGGCGTCTTCGATGATCTGCAGCAGGTTGTACTTGTT
CTGGATGCCCAGGCCCGAACCGATCGGCGCGGCCAGCGGCATCACCGCAGCGCAGCCGAT
CTCTTCCAGGCGCTTGGCCAGGATCGGATCGTCAGAGGTGTAGACCATGACCTCGAAGCC
GTCCTTGACCAGCTGCTCGGCAGCCTTGAGGGTCTGCACCACGTCCGGGTACAGCGACTT
CTGGTCGCCCAGCACTTCCAGCTTGGTCAGGTTATGGCCGTCCAGCAGCTCACGGGCCAG
GCGGCAGGTGCGCACGGCGTCTTCGGCGGTGTAGCAGCCGGCGGTGTTGGGCAGGATGGT
GTAGCGCTCCGGTGGCAGCACGTCGAGCAGGTTCGGCTCGCCCGGGTTCTGCCCGATGTT
GGTGCGGCGGATCGCCACGGTGACGATCTGGGCGCCCGCGGCCTCGGTGGCCAGGCGGGT
TTCTTCCAGATCCTTGAACTTGCCGGTGCCGGTCAGCAGCCGCGAGCCATAGGTCTTGCC
GGCGATCACCAGCGAATCGGGGGAGACATGAACGTTCATGGCGCGATTATCGCCTATCCG
CCTGAAGATGGGATCACGCAAGGCGGTGCTGTCCGCAGGAGAGCGAGGGTAGAGCCGGCC
GCTGGCCCGCACATGCAGGGTGCCTGACAGCGTCGGATTGCCGGCCAGCGGCCGGCACCA
CCCGGAGGTCTCAGCCCCCGCCCAACGCGTGCACGATCTCCACCACGTCGCCTTCGGCCA
GGACGTGCTCGCCGTGGCGGCTGCGGCTGACGATCTCGCCGTTGACCTCGACCGCCACCC
GGCGCTGCAGCAACTGTTCGGCCTCGAGCAGGTCGTGGAGGGTTGCCGAAGCGGGCAGGG
CGCGGGGTTCGCCATTGAGCTGGATGTTCATCCGTGCATTGTCGCCGATAGCCCGCCGGG
ATCGGAACACTTGCAAATTGAACGGGGCGCCAGCTCCGGCACAGCAGGTTTCCCGGCGAT
CGGGCGACAATCCATGCGGCGGCGCAGCGTGAGCAAAACGCGGCGCAGTGAAACCATTCA
CCGTGCGCCGGCGTACGTCCGCCGGGTCCTCAACGATATCCCCACAGGAGTTTTTTCATG
CTGCTCAGCAAACGCCCGATCCGCACCCTGATGGCGGCCGCGATCGCGCTGGCCGCGCTT
CCGGCCATGGCAGGCGAATCCCCGTATTCCAAGGCCGTGTTCTTCGGCGACAGCCTGACC
GATGCCGGCTATTTCCGCCCGCTGCTGCCGGCCGATGTGCGTCCGGTGACCGGCCAGTTC
ACCACCAACCCGGGCTGGGTGTGGTCGCAGCAGGTCGCCAACTACTATGGCCTCAATGGC
GCCGCCAATGGCAACGGCCAGAACGGTGACAATTACGCGGTCGGTGGTGCCCGCGTTGGC
GTGGACGTGCCGAGCGCAATGGGGACTATCCCCTCGCTGAAGTCGCAGGCGGCCCGTTAT
CTGGCCGCCAACGGCGGCAAGGCTGACGGCAATGTCCTGTACACGGTGTGGGGCGGCGCC
AATGACCTGTTCGCCGCCGCAGCTGCGCCGACGCAGGCACAGGCCATCATCGGCGCCGCC
GTCACCGACCAGATCGCTCTGGTGGGTGCGCTGAAGCAGGCCGGTGCGCAGTACGTGCTG
GTGCCGAACCTGCCGAATGTCGGCCTGACTCCGGCCTTCCGCGGCCCGAACGCGGCCACC
GCCACCGCGCTGTCAGCCGGCCACAACAAGGCTCTTTATGGTGGCCTGAAGCAGGCCGGC
ATCGAGTTCATCCCGCTCGATACCTTCACCGTGCTGGGCGAAGTCGCCGCCAATCCGGCC
ATGTACGGCTTCACCAACGTCACCAGCACCGCCTGCAAGATCGATCCGGCCAATTCGACC
CAGAGCATCCTGACCTGCAACCCGACCAGCTACGTCAGCCCGGATGCGGCCAACACCTAT
CTGTTCGCCGATGGCGTGCATCCGACCACGGCGGGCCACCAGCTGCTGGGCCAGTACGCG
GTCTCGGTGCTGGAAGCCCCGCGCCTGCAGCAGGTGCTGAGCCACTCGGCACAGACCATC
GGTCGTTCGCGTGCCGATCAGGTCAGCATGCACCTGGGCGGTCGTCCGGCCGACGGCCTG
TCCTGGTGGGGCGGCGTCCGCGGTGACCTGCAGCGCTACGACCACGCGGATCTGTACGAC
GGACTGGCGCCGGCCGGCCTGTTCGGCATCGACTGGGCGCGCGACGGCATGGTGGTCGGC
GGCTTCGCCGGCTTCGGCCGCCTCAACGCCGACTTCGGCAACAGCCGTGGCGATTTCACC
CAGAAGGACACCACCGCCGGTCTGTTCGCCGGCTGGTACGGCGATCGCATCTGGGTGAAC
GGCCAGGTCAGCTACACTTGGCTGTCGTATGACGTGAACCGCAAGGTCCAGCTCGGCCCG
GCCACCCGCGAGCACGGTGGTTCGCCGGACGGCAGCAACCTGACCGCCGCCCTGAACGCC
GGTTACGAGTTCGGCACAGAAGGCGGCTTCCGCCACGGCCCGATCGCTTCGGTAATCTGG
CAGAAGGTGAAGATCGATGGTTACACCGAAAGCGCTGCGGCCGGCACCCTGGCCACCGCG
CTGGGCTACGACCGCCAGAACGTTGATTCGACCGTTGGTCGCATCGGTTGGCAGGCCCGC
TTCGATGGCGGCACCCTCAAGCCGTACGCGCAGCTGACCTACGACCATGAGTTCGAAGAC
ACCAAGCAGGGCAGCGCGTGGCTGCAGACCCTGCCGGAACTGGGCAGCTACCGTGTGCCG
GGCCTGAAGTTCGACAAGGACTACGCGACCGTCGTGCTGGGCGCCCGCACCGAACTGTTC
GGCCTGCAGAGCAACTTCGGCCTGAGCGCTTCGGCCGGGCAGAAGCGTGCCCAGGACGCA
ACGCTGTTCGCCAACTTCAGCGGCAGCTTCTAAGCAGAAACCAGGCGGGGTCGGCCCTCT
CGGCAACGAGAGGGCTTTGACCCCCGGCCTGATGCGATGGGCACCATTGCGCAACACGGG
GCCCAGCGCATAGACTTCCCACCGCAACGCGGGCGTAGCTCAATGGTAGAGCTGTAGCTT
CCCAAGCTACTGACGTGGGTTCGATTCCCATCGCCCGCTCCATGTCTCCAGCGGTCTGCA
TCAGGCAGACGCTCCGCGATATCCGAACCCCGCTTTTCCGCGCATGGATCCCGGTCGAGA
TGCCCGGTGAATGCCGGGGCTGGACGTGGCTTCGCAAACATCCCTTGGCCGGATCGGTCG
AGTCCGAATGCATCCTTGCGCAGAGCCTGCAGGACAGGAACTGCCCCGCTGCAGCTGCGG
CTGCTGTGGCCTCCAGGGCCCGGTCGAGCTGCGGGGTTCAGTTGATGCTTGGCTTCGCAA
TGCTAGAAGATCGTCAGCTGTTGACGCCCAACATCCGTTGCCCGGAGCGTGAATGATCGC
TGCACTTGTGCCCATCAGGCGATGCTTTGTTTTTTCCGGACGATCCGACCGGCGGGAGTT
CTGGTCGTATTCGCTGCTGGCCGGGTTCGTGATGGCGGTGAGCTACAGCGTGATGGATCG
CGGTTACTGGCTGGTCGGGCACCTGTCGTTGGATTGGGAAACGTCCGAGATCCTGTGGAA
GGTGGGATGGGTCATGACCGTCTGCGCTGTCTTCGTCTTCCTGCCTCCGATGCTGGCCCT
GACCGTGAGGAGATTGCACGACATCGACGAGTCAGGCTGGTACACCGTGATCGCGTTCAT
TCCCTTGGGGGAGTTCGTCCTCTTTCCGGTCATGCTGCTTCCCGGGAGCGAGGAAGAGAA
TCGATTTGGCGCAGTTCCAGGAGCGCAGGATGCTTGAACCGGCATCGGCCGCAATCGATC
GGATCGGCATTGAAGACGTCGACGGTTCGCTGGGGCGCCTCTCTCATCCGCATGTCCCTT
GATCGAACCGCCCTGCGGCGCTACACCCAGTGGTTGCCGTTCCTGGCCCTGGTCGCCGTC
TGTGTGGCCTGGTGGTCGCCTTTGGGAGTGATTGCCGGCCTTGCCGTGTGCCTTGCGTTG
GGGCGCGCGCTGCAGCGAATCGATCTGGTCGGCAATGCCGTGGGCGGTTCACGACTGCGC
TCGCAATCGATGAAGCCCTTTGCCGAACGGCCGCCCGCACATGATGTGCTGTTGGATTGG
GGCGAGCTGGGCATGGGCGGACCGGCGTACAGCACGCAGATGCTGCGCGATGGCGCCATC
GTCGAAGGCGTATCCACTGGAGGCAGTCGTGATGCCAGTGGTGAATGGCAGGACCTGCCG
AGAGGCGCGCTGCGCCTGGCCAGCGGGTATGTTGATCGATGCGAAGCAGTGATCGTCTAC
GACGAGCGCCAAAAGACGGTGCAGGTGCTTGCGGCTGATCCCGGCCAGTTCCGGCAGCAG
CTGGGCGAGCGCCTGCAGACCGATGGGGAGGCGGGGGCGGCGTCGTGGCTGCGCAGCCAG
TCCGGCGGCGTGACCCAGCTGCATTCCTGCCGAGGCCTATGGTTGGAGCACGGACATCCG
GCGCTGGCCGCCGGATTGCCGCGGGAGCTGAGGCACGTCCTGCCTGATGCCCGGGTGCTG
CGCGCGGTCCCGCTTCTTCCCGATGATCTGCGCGTGACTGCGCATCCGGCCCTGTTCGCG
TGCATCTGCCCGTATGCCCTTTACCTTGACGAGGCCTCCAGTGGTCGCCATGCCTGTGAT
CTGGAGACCGTGATCGCGAGCCCGTCGGGACGCTGCCTGGTGGTGGCCGGCAGTGTGCTT
GATGAGAACCTGCGACCCATCGAGGGCGTGTGGCTTGTCTGCTGGCAGGGTCGTTGGCAA
GCCTTTGCCCGTCATGCGATGGGGGGCTTCGGCAAGGCCCGGAGCATGGCCTGGATCAAT
GTGATCGATGCTGACGATGACGGCACACTCCAGTGCGAAGCCTATGAGGAATGCTGGGAG
TCCGATGCCGTCCATCGATACCCCACGCGCCACACAGCCTTGGAGCTGCCTGTGGAATGG
CGGGAAACCGGGTTGGCGCTGCGCGCCCGGGATGGGCACTTCAGGCTGCGCCTTCCCTCG
CGCTGATCAGGCCTCGGCGGCGCGCGCGCTCGTTTCCCGCAGCGACTGTGCATATTCTTC
GGTGAACAGCCCCGACAACGCCTGGCGCTGCTCCGCATCGATCTCGCGCGAGGCGTTGGC
CGTGTAGTCGAAATGAACCATCACGCAGCGCCCGCTGGCTACCAGGGCCTCGAACTGGAA
CGCCTGTTGCACGATCGACAGCGAGGAGCGGCCAATGCTCTCGATCCGGGTCTCGATGCG
CACTTCGTGTCCCGCCTGTATCTGCTGCAGGAAGTCGATCTCGTAGCGGCGCAGGATCAG
TGCCAGGTCGCGCATGCTGGCCTCGCGGCTGAAATGCCGGAAGATCTCCTGGCGGCCTTC
CTCGAACCAGACGGGCAGGGCGGTGTTGGTGACGTGGCCGAGTACATCCACTTCGGAGAA
GCGCGGGAATACGGTGATCGACATCGGGTTTCCTTGCGGTCTGGCCTGCCCCCGCAGTGT
GCCGCCTGCGCCGGAGCAAGCCACGCCGCAGGGCATCATCCACCCGCCACACGCCCGCGC
TATGCTGCGCGCCTGCCGCCCGATCCTGCCGCGATGAAGCTCGCCATCCTGTCCCGCAAC
AGTTCCCTGTATTCCACCCGCCGGCTGGTCGAGGCGGCGCGCGCGCGCGGCCACACCGTG
CGCATCCTCGATCCGCTGCGCTGCTACATGCGCATTGCCGCCGATGGCTTTTCGATGCAT
TACAAGGGCCGGCCGATGACCGGCGTGGACATGGTCATCCCGCGCATCGGTGCCTCGATC
ACCCGCTATGGCACGGCCGTGCTGCGCCAGTTCGAACTGATGGGTGCACGCACCCCGAAT
CCGTCCGACGCGATCCTGCGTTCGCGCGACAAGCTGCGCGCACACCAGCTGCTGGCGGCC
AAGGGCATCGACATGCCGGTTACTGTGTTCGGCGACAACCCCGACGACACCGTCGACCTG
TTGTCCATGCTGGGCCCACCGCCGCATGTGGTGAAGCTCAATGAGGGTACCCAGGGGCGC
GGCGTGATCCTTACCGAGAAGGCCAGCGCCTCGCGCGGCATTGTCGAGGCCCTGCGCGGG
TTGTACGCCAATTTCCTGATGCAGGAATTCATCGGCGAGGCCAAGGGCGCCGATCTGCGC
TGCTTCGTGGTCGGTGACCAGGTGGTTGCCTCGATGCAGCGGCAGGCGCCGGAAGGTGAC
TTCCGCTCCAACCTGCATGCCGGGGGTACGGCGGTGGCGGCCAAGGCCAGCCGTGCCGAG
CAGCAGGTGGCGGTGCGGTCGGCCAAGGCGCTGGGACTGTCGGTGTGCGGGGTGGACCTG
ATCCGCTCCGCGCGCGGCCCGCTGGTGCTGGAGGTCAATTCAACGCCGGGGCTGGAAGGG
ATCGAGGCCGCCTGCGGGGTGGACGTGGCCACGCGCATCATCGAGCACGTCGAGAAGCTT
AAAAAACCCTGAGTATTCAGCGGCTTGAGATTCTCACGGGCGGATGAGGCCGGCTTTAAC
AAGCCTTTAATCGGCCCACGCGTAGGCTTCAGCGAACCGCAGCTCTGCCTCTCAGCAGGA
TCGGTATCGGGATACAACTTCAGACCCAGGCGGGGGCACCGCCTGGGTCTTTTTTATGCC
TGCCCGCTGTCCCTTGTGGAGGTGGCGTGACGGCCGTAGAGTGGCCCCCATCGTTCCTGG
ATGGATCGGAGGCTGGCGATGTACCGCATCACGATGATCGCGTTGTTGCTGGGCCTGGCC
GGATCTGCTGCGGCCAAGCCGGAGAAATCCGTTGTGCAGATGGACCGGCAGTCGCCGGTG
GCCGAGCAGGTGCGCCAGGTCGAAAAAGCCCTGGATGATGGCGATTACAGCGAGATTTCC
GCTGATGACCGCAGCACCGTGCGCGAAGCGCTGGCCCGGATCACCGCGCGGATGGGCGGC
CACCAGAGCGTGCAGGAACTGCCGCCGCAGGTGCAGGGGGAGGTCTTCAACGACCAGGAG
CGGATCAATACCCTGCTCACCCGTGCCCACGAGGACAGCCGGCAGATCTGCCAGCACACG
CGCAGCACCGGCAGCAACATGCCCAAAAGCCGCTGCCTGACGGTGGCCGAGCGCCGCCGG
ATCGAGGAAAAGGGCAAGGCGCTGTTGAACGACCAGCGCACCTTCAACAACTTCAACCCT
GCCAGCTCGCGGTAGGGCTTCCGCTGCCCCGACCATTGGCACTTGCTGGCGTGAAGGGGG
TGCGAATAGAGTCGGGATTCGCCACAGACAAGGATTTGTTTGCCATGAAACAGGCTTTGA
TGTCGGCCGTCCTGTTGTCAGGACTCGCCCTGGTCAGTACCGCATCGGCATCCAGGGGCA
AGGACGTGTTCGTGCCCGGCCAGCCGCTGCAGCAGCAGATCGCGCGTATCGAGGTGGAGC
TCAAGGACGGCGAAACCTATTCGGAACTCAAGCAGGACGAGCGCACCCGCGTCAACGACG
CCCTGGCACGCATGCGGGCAGCGGTGGAGCAGTACCCGGCGCGCGATTCCATGCCTGAAC
CGGTGCAAACCCAGGTCTTCAACGATCAGCAGGTCGTGAACACGGTTTTGACACAGGCGC
GTGAAGATAGTCGTCTAATATGCCAACGTGAAAAGCCCATCGGTTCCAACCGGACCACGA
CGCAGTGCATGACCGTTGCCGAGCGCGCTCGGCAGAAGGAACGGGCACAGCAGGACATGA
GGCAGGTCATGCGCGCCGGCAGTACAGTCAATTAGAGGTGACAGTGAGAATCCTGGTAAT
CGAAGACAACAGCGACATTGCGGCCAACCTGGGCGACTATCTGGAGGACCGGGGGCATAC
GGTGGACTTCGCGGCTGACGGGGTCACCGGCCTGCATCTGGCCGTGGTGCACGAGTTCGA
CGCGATCGTGCTGGATCTCAACCTGCCAGGCATGGACGGCATCGAAGTCTGCCGCAAACT
GCGCAATGAAGCGCGCAAGCAGACCCCGGTGCTGATGCTGACGGCCCGCGATTCGCTGGA
CAACAAGCTGGCCGGCTTCGATTCCGGTGCCGATGACTACCTGATCAAGCCGTTCGCGCT
GCAGGAAGTGGAAGTGCGTCTGAACGCCCTGTCGCGCCGCGGCAAGGGCGTGCAGACCCG
CGTGCTGGAAACCGGCGACCTGGAATACAACCTGGATACGCTGGAAGTGCGCCGCCAGGG
CAAGCTGCTGCAGCTCAACCCCACTGCGCTGAAGATCCTGCAGGCGCTGATGGAAGCGGC
ACCGGCGGTGGTGACCCGCCAGGAGCTGGAAACCCGCGTGTGGGGCGAGGAACTGCCTGA
TTCGGATTCGCTGCGCGTGCATATCCATGGCCTGCGTGCGGTGGTCGACAAGCCGTTTGA
AGTGCCGCTGATCCAGACCCGCCATGGCATCGGATACCGCATCGCCACCCCGGAAGCCTG
ATTCCGTGGCAGCCAAGGGGGAGCGCCGGCGCACGCCATACCGGCGGCGCCTGCGCAGCC
GCATCATCGTCTCGTTCGTGTTGTTGGGCTTCTGCCTGACGACACTGTTCGCGTTCGCCA
CCAACTGGGCCCGCCTGCACGTGGAAAACCAGCTGGTGGAAGAGCTGATGAACCGCAACA
TCGACGAGTACGCGCGGCGCTACTACGAACACCCGGGCCACAACCCGGACGCGCCGGTGC
TGCAGATCCGTGCGTATGCCTATTCCAAGGACAAGTTCGACCGGGTGCGCGAAGAACGCG
CGCAGTGGGCGGGCTTCTCCGATGGCATCCACAGCGTCAGCGGCGACGAACACGGCGAAC
CCTATTCCTACAAGCTGGCCGTGCGGAAGACGCCCGACGCCTGGTTCTTCCTCGCCTATG
ACATGACCGACAGCGTGCGCGGCGGCAAGCAGCTCAACCGCGCGCTGGTGTTGTCGGTGC
TGGTGTTCAGCGTGCTGTCGCTGGTGCTGGGCTGGTGGTCGGCGTCGAAGGTGATGAAGC
CGGTGTCGGACCTGGCCGCGCGGCTGCGTGCGTACCGTGGCGGTACCAGTGAGCCCGAGC
CCTTGGCGCCGCGCTTTCCCGATGACGAGGTGGGGCAGCTGGCACAGGCGCTGGACGACT
ATTCCTCGCGGCTGACCGAAGTGGTGCAGCGCGATCGCGAGTTCAATGCAGACGTCAGCC
ATGAACTGCGCACGCCGCTGGCAGTGATCCGCGGTGCCACCGAGCTGCTGCTGACCCGGC
CCGGCCTGGACGAGAAGGTGCTGCAGCGCCTGCAGCGTATCCAGCGTGCCGAGCAGCAGT
GCAGCGACCTGATCGGCGCACTGCTGCTGCTGTCGCGCAACGAGCGCGGGCAGGGCACCA
GCAACGTGGCCCGCGTGGCCGAGCAGCTGCTGGATGCGCACCGCGCGCAGCTGGGTGGCA
AGCCGCTGGAGCTGCTGTTGGAAGGCGAGCGCAACCTGGTGATCGATGCGCCCGAGGCGG
CGCTGTCGGTGGCGCTGGGCAACCTGATCGGCAACGCGGTGAAGTACTCACAGGACGGCG
AAGTGCGCGTCTTCGTGGGCACCAATTCGGTATCGGTGACCGACAGCGGCCCGGGCCTGA
GCGAGGAAGATGCGGCCAAGCTGTTCCAGCGCGGCTACCGCGGCACGCACGCCGGTCATT
CGCAGGGCGGCGGCATCGGTCTGTCGATCGTCAGCCGTCTGTGCGACCTGTACGGCTGGC
AGGTGAGCGTGCGTCCCGGTGGCGAGCGTGGCGTGATCGCCACCCTGACGTTCTCGCCGA
AGCCGCTGTAAGCACCCCTGCTTTGGTGGGTGACGACCTTGGTCGGCACGGACCCTGCCG
ACCTTGCATCACGCCCTGTGTCGCTTGTGCCACTGAATCCCCCGCACGCGAACATCCCAT
CGCAGGCCCGACACGACACCACCGTGATCGCTGCCGCGTCCTGCGCGTGTTCCAACGCAC
GCATTCGCAAGCCCGCGCCGCACTTGGGAATTTCCTTACAGATTGCCGTGCGCGGCGATG
GCCTGATGACCTGGCCGGGGCAGCTGCCTTGGCTGGGATTGGCGTCCTGAAAAAAACCAA
CAAATCAAAAGCTCCGGATGTGCTCTAGCTCATCATGGAAAATGCATCGTCTGCCCTCGC
TTTGGCGGACGGTGCGTGGGGATTCGCCAGAATCCGCTGGAGTCTTTTTCCTTCGCTTTT
GAGTTGTTGGGTCTCCGGTACGCCAACCCGCACCGTCCGCCACCTTGCATCTGCAGGTGG
CCTGCCGTCTGCGAGGAGCTTCATCATGTCCACCCGCCCGCTGTTCCCCCAATTGCACGC
CCTGATCGGCGATGCCGCCCACCTGCTGCCTGCCGACGTCGCCGAGCGGGTCGAAGTTCT
GCTGGATGACCCCAGGGACCTGCTGCCCGCCCTGCTGGCGCGCATGGATGGCCGCGACGC
CGCCGACGGCCAGCGGCTGGATGTGCAGGGGGCCAGCCCGGCGCAGGCCGCCACGATGGC
TGGTCTCAGCCGCACGCTTGCCGGCCTGAATACCCTGATCCAGCTGCTGCACGCTGCCGA
AATCGCGCGGGAGCAGGGTGGCGCCCGCCAGCAGCTCAATCCCGATGTGGTCGACGGCCT
GCTGTTGGGCGCCCGCGAACTGGCCCGCTACGCCCACCAGCAGCTGGAGTAGATCCACGC
CACGCATGGATGCGCTTCGGTAGTGCCGGCCGCCGGCCGGCAATCGAATCGACCAGTAGA
TCCACGCCACGCATGGACGCGCTTTGGTAGTGCCGGCCGCTGGCCGGCAATCGAATCGGC
CAGTAGGTCCACGTCACGCATGGATGCGCTTCGGTAGTGCCGGCCGCTGGCCGGCAATCG
AATCGGCCAGTAGATCCACGCCACGCATGGATGCGCTTCGGTAGTGCCGGCCGCTGGCCG
GCAACCAGGCCTCAAGCCCCGGCCAAGCCCAGATACCGCGCATGCAGCTGTTCCACCTGC
ACCTGCAGGTCCTCCGGCTGCCCATCATTGACCACTACGTCATCGGCCAGTGCCAAGCGC
TGCGCACGGCTGGCCTGCGCAGCAATCATCCGGTCGGCCAGCGCAGCATCAATGCCATCG
CGCTGCATCAGCCGGGCATGCTGCACGGCTTTCGGTGCATCCACCAGCAATACCCGGTCC
AACCAAGGGTAAGCCTTCCGCCCGCCCACCTCGGTCAGCAGCGGAATGGCCGCAATCGCA
TAGGGGCTCTCAGCCTGCTCGCACTGCTGTTGCATCAGCAGGCGGATGGCCGGGTGGGTG
ATGGCTTCCAGCGCCGTCCGCTCGGCCGGATCGGCAAAGACGTGGGCGCGCAGGCGGGCC
CGGTCCAGGTTGCCGTCGGCCAGCAGCATGTCGGCGCCGTAACGCTCGGCAATGCGGGCC
AGCGCCGGGCTGTCGGCAGCCACCACGGCCCGGGCGGCCAGGTCGGCGTCGGCCACCACG
ATGCCCAGCGCTTCGAAGCGCCGGGTCACTTCACTCTTGCCCGAGGCGATGCCACCGGTC
AGGCCAACCACATAGCGGCTCATGGGGCCTCCCCTCAGCGCAGCCCGCTCATCACCATGT
ACTGCTCCACCAGCGGCGCACCCCACATGAAGTACAACCAGCCGGCAATGGCCAGGTAAG
GGCCGAACGGAATCGGCGTGGCGCGGTCACGGCCCCGGCTGTACAGCCAGATCGAGCCGA
TGATGGCTCCCAGCACCGACGAGAGCAGGATGATCGGCAGGACGCCCTTCAGCCCGCACC
AGGCGCCCAGCGCTGCCAGCAGCTTGAAATCGCCGTGGCCCATGCCTTCCTTGCCGGTCA
GCTGCTTGAACAGCCACCAGACCGTCCACAGCGACAGGTAGCCCACCGCCGCGCCCACCA
GGGCGGGCTTGGCCGGCATGTACAGGTTGTCGATGCTGCCTATCAGCCCCAGCCACATCA
GCGGCAGGGTGAGCTGGTCGGGCAGCAGCTGGGTGCGCAGGTCGATGCCGGACAATGCGA
TCAGGAAGCAGGTCAGCACGATGGCGCCGAAACCCTGCCAGCCGAAGCCGAACTGCCAGA
CGCAGGCCACCACCAGCAGTGAGGTCAGCGCCTCCACCAGCGGGTACTGCAGCGAGATCG
GTGCCTTGCAGTGGCGGCACTTGCCGCCCTGGATGATCCAGCTGAACAGCGGGATGTTCT
CGTACCAGCTCAGCTTGTGCTTGCAGTGCGGGCAGTGCGACGGCTCGACCACGATCCCCG
GCGGGGGTGGTTCATAGAAGTCCGGTTCCTCCAGGACTTCGCGCGCATCGCGCTTCCACT
GCCATTCCAGCCGCTTGGGCAGGCGCAGGATGACGACGTTCAGGAAACTGCCCAGCAGCA
GTCCGAAGGCGGCCGCGGCGGGGTAGCCGAGGCCAGGATGCTGGTCGAGAAAAGCCATGT
ATGTGTTATCCGACGACGGCGCCGAGTTTGAAGATGGGAAGGTACATGGCAATCACCATG
CCGCCCACAATGGTACCAATGAACACCATGATCATCGGTTCCAGCAGGCTGCTCAGGGCA
TCCACCGAATTGTTGACCTCCTGCTCATAGTACTCGGCCACCTTGAACAGCATGGCGTCC
AGCGCACCAGCCTCTTCGCCGATGCCGGTCATCTGGATGACCATGTGCGGGAACAGGTTG
GTCTGCTTCATCGACATGTTCACCGGGTAACCCACCGAGACGTCGTCGCGCATGCGCAGC
ACCGCCTCTTCGTACACGGTATTGCCGGTGGCGCCGGCCACGATGCCCAGCGCCTCCACC
AGCGGCACGCCGGCCTTGAAGGTCACCGCGGTGGTGCGCGAGAAGCGGGCGATGGCGCTG
TTGTGCATGATCTGCCCGATCACCGGCACCTTCAGCACGAACCGGTCCATCGCATGCTGC
ATCTTCGGCGAGCGCTTGTAGGACATGACCAGAGCGACCGCCGTACCGATCGCGACCAGC
AGCATCAGCCACCACCACGACACCATGAACCGCGAGAGATTCACCACCATCTGGGTGAAG
GCGGGCAGCTCGGCACCGAAGCTCTTGAACACGTCCTCGAACTGCGGCACCACGAACACC
AGCATGATGCCGCTGACCAGCATGGCCACCACGACCACCATGATCGGGTAGAACAGCGCT
TTCTTGATCTTGCCCTTCAGCGCTTCGATGTTCTCCTTGTAGGTGGCCACCGTGTCCAGC
ACGGTTTCCAGCACGCCGGCGCCTTCGCCGGCCCGCACCAGGTTGCGGTACAGCTCGTCG
AACTGCACCGGGTGCTTGCTGACTGCTTCGTACATCGAGGAACCGCCCTCGATGTCGGTG
CGGATGGTGTCGACCAGCTTCTTCATCCGCGGGTTCTTGTGCCCGCTGGCGATGATGTCC
AGCGCCGACACGATCGGCACGCCGGATTTCATCATCGTGGCCATCTGCCGGCTGAAGAAG
GCGATGTCCTTGGGCTTGACCGGGCTGCCGGCAGCGCCGAACAGCGGCTTCGACTTCGGC
TTGACCTGGCCCGGGTTGATGCCCTGGCGGCGCAGCTCGGCGCGCAGCAGGTTGGCGTTC
TTGGCCAGCTGCTCGCCCTTCATCTTCACGCCCCGCTTGTCGGTCCCCTCCCAGACAAAC
GGCTGCAGCTCCATGGTGGCACGCGCCACCGGCTCTTTCTTGATCGCACTGCGACTGACA
GACATGTTGGCTCCCCAAGACCCGCCATCCCCAGGCGGGTAACTAGCCATCGATGGTAGC
GGGTTCAAGGCCGGATGGGCAGTTGGCAGGCGGCCCAGCGTGCGATTTCGTGCCGGGTGC
CGACCAAAGGTGACGCACTGCGTCACATTGCCGCGTCCATCGCAGATTCGGATGCGGGGG
GTTCCCATCCGCGAAATTGCTGCCATCATGGGCGCGGGGAAATCCAGGGGGAGGCGTGCC
GGGGTTGGCACGCAACCTGCGTTGATCCACCCGCAGGGCATGGGGCCCGCTCAACCGGCA
CAGCCCGGTCCGATCCCGTGCACTGAACTCAACCACCACTATCTTGGGGATGTACCAATG
AAGAACCAGAAGGGCTTCACCCTTATCGAACTGATGATCGTCGTCGCGATCATCGCCATC
CTGGCCGCCATCGCGCTGCCGGCCTACCAGGACTACACCTCGAAGTCGAAGGTCACCGCT
GCGCTGGCCGACCTGGCCTCGCACAAGACCCAGTTCGAGATGGAGAAGAGCGCGGGCCGT
GATCCGAATCCGAATAGCGCCGGTTTCCAGGGCACTTCGACGGGTAGCTGCTCATTGATC
GCAGTGGACGGTGATGGCATGACCTGCACCATCCGTGATCCGGGCCGTATTGGTAGCGAG
TCCACCATTGCCTTGACCTACACCGACTCTACTGTAAATGCCGCTACGGGCGCTATCACC
ACTGCTGGTGGCTTCGCCTGTGTTACCACCAGTGTGGCGGAAAAGTTCCGTCCGAAGGGC
TGCACTGGTACCTAATACTCTTGACGTGACAGGCATAGGAATTTTCTGCTCCTGTAGCTG
TCATCAGAGTTGACACAGGGCCCGCTTCGGCGGGCCTTGTGCTGACCGAGATACAAAATT
CAGTCAGCACGCAGCAATGGGGATTGCTGGATTAAACAGGGGGAGTCATGAACACGCAGA
AGGGCTTCACGCTCATCGAACTGATGATCGTGGTGGCCATCATCGCCATCCTTGCGGCGA
TTGCGGCTGTGGCATTTCAGCCATACGTCGTGCGCACCCAGTTGGCGGCGGCACTTGCGG
ATATCACGCCGGGAAAGACCAAGGTGGAAATCCTCGTCAACGAGAACCGTCCGGCCAGTC
TGATCACCCCCGAGTTCATCGGTGGCGCCCAGAACGCCCACTGCTCCAACGTCGAAGCCG
AACTCAGCGATTCCGGCGTCGGCCATATCAGCTGCACCTTGAAGGGACACAGCGCGCTGG
ACGGCAAGGACCTGATCCTGCGCCGCTCCGCCGAGGGCATCTGGAGCTGCGATGGCAGCG
CGTTCGAAGCGCGCTATCGCCCGACCGGCTGCTGATCACACTTCAGCGCATCCGATGGGA
TGCTGGCTGCCCCTTGACGGGGCTATCATCCCCGGGGGAGTCAGGATCGTGCCTGCCGGG
CCGGGAGTGCCGGGCAAGGCAGTGTTGCTCATGGATTGGCGATGCCGATGGCCATTGGGT
CGCGGCGGGTTCTGCTGCCCCGTGCGGTGTCCGTGCAAGACGCACGGCATGGCATGACCC
CATGAGCCAAGGATTCATATGAACGCTGTCACCACCGCCAATCTTGTCGGCATCACCGGC
CTGGCCCGTCGCCTGGTGCAGGACGGGGCCCTGGACGAGGCCACCGCCCGCGACGCCATG
GCCAAGGCCGCCGCCGCGCGCCAGCCACTGCCGACCTGGTTCGCGCAGAACAAGCTGGTC
AATGCCTCGCAGCTGGCCGCCGCCAACGCGGTCGAGTTCGGCATGCCGCTGTTCGACGTG
TCCACTTTCGACGCCAGCCAGAACGCGATGAGCCTGGTCAGCGAGGAGCTGCTGCGCAAG
CACAACGTGCTGCCGCTGTTCAAGCGCGGTGGCAAGCTGTTCGTCGGCACCAGCAACCCG
ACCCACTCGCTGGACGAGATCAAGTTCCATACCAACCTGGTGGTCGAGCCGATCCTGGTC
GACGAGGACCAGATCCGGCGCACGCTGGAACAGTGGCACGCCAGCCATGACGCCCTTGGC
GACGCCCTGGGTGGCGATGACGATGGCATGGGCAACCTGGACGTGGCGGCCGGCGACGAG
GATCTGGGCGCCACCGGCGGCGATTCCGGCATCGACGCCAAGGGTGACGACACCCCGGTG
GTGAAGTTCGTCAACAAGGTGCTGGTCGATGCGATCCGCAAGGGCGCCTCGGACATCCAC
TTCGAGCCCTACGAAGACGATTACCGCGTGCGCCTGCGCATCGACGGCCTGCTGAAGATG
GTGGCGCGCGCGCCGGTGAAGCTGAACCAGCGCATCGCCGCGCGCCTGAAGGTGATGGCA
CAGCTGGACATCGCCGAGAAGCGCGTCCCGCAGGACGGCCGCATCAAGCTCAACCTGTCC
AAGACCAAGCAGATCGACTTCCGCGTCAGCACGCTGCCAACCCTGTTCGGCGAGAAGGTG
GTGCTGCGTATCCTCGATGGCAGCGCGGCCAAGCTGGGCATCGACAAGCTGGGTTACGAG
CCGGACCAGCAGAAGCTGTTCCTGGATGCCATCCACAAGCCGTACGGCATGGTGCTGGTG
ACCGGCCCGACCGGTTCGGGCAAGACAGTGTCGCTGTATACCGCGCTGGGCATCCTCAAC
GACGAGACGCGCAACATCTCCACTGCCGAAGATCCGGTGGAAATCCGCCTGCCCGGCGTC
AACCAGGTACAGCAGAACAACAAGCGCGGCATGACGTTCGCCGCGGCGCTGCGCTCGTTC
CTGCGACAGGACCCGGACATCATCATGGTCGGCGAAATCCGCGACCTGGAAACGGCGGAG
ATCGCGATCAAGGCCGCGCAGACCGGCCACATGGTGCTGTCCACGCTGCATACCAACGAT
GCGCCGCAGACCATCGCGCGCCTGATGAACATGGGTATCGCGCCCTACAACATCACCAGC
TCGGTGACGCTGGTGATCGCCCAGCGCCTGGCGCGCCGCCTGTGCGGCAACTGCAAGCGT
CCGTCCAGCCTGCCCGAACATGCGCTGCTGGCCGAAGGCTTCACCCAGGCGCAGCTGGAT
GCGGGCATCGAGCTGTACGAGGCCGTGGGCTGCGACGAATGCACCGAGGGCTACAAGGGC
CGGACCGGCGTCTACCAGGTCATGCCGATGACCGATGAGATCGCCACCATCGTGCTGGCC
GGTGGCAATGCGCTGCAGATTGCCGAGGCGGCGCAGCAGATCGGGGTGAATGACCTGCGC
CAGTCGGCATTGAAGAAGGCGGCGGCGGGCATCACCAGCCTGGCCGAGATCAACCGCGTC
ACCAAGGATTGAGGTAGATCCACGCCATGCGTGGATGACGCGATGCATGAGGTTGCCGGC
CAGCGGCCGGCACTGCCAGGTCGGTGGTACGCGCCGGGTCAGAGCCCTTTCCTTTGAAAA
GGGATCCGACCCCGGGTTTACTCCATCCCCAGCTTCTTCAGCTTGTAGCGCAGCGCACGG
AAGGTGATGCCCAGCTGCGCGGCGGTACGGGTCTTGTTCCAGCGGTTCTCTTCCAGCGCA
CGCTGGATGGCGCTGCGCTCGAGCTGCTCGATGTAGGAGGGCAGGGCGGCGCTGCCCGGC
TGCAGGTCGGCCACGGCTTCGGCGGGCGCGGCACTGCCGGGTGCACGCGGCGCGTGCTGC
GGCAGGCGCAGGTCATCGGCGCCGATGCAGTCTTCCTCGGCCAGGGCCAGCGCACGTTCC
AGGATGTTCTCCAGCTCGCGCACATTGCCCGGGAACGCGTACTGCGCCAGTGCTTCCAAC
GCCGATGGCGCCAGCAGCGGGGTGGCGCGGCCGTGGCTGCGGGCCAGGCGGGCCAGCACG
GCGGCGGCCAGTTCGGGCAGGTCCTGGCGGCGTTCGCGCAGTGGTGGCACCTTCAGTTCG
ATCACGTTGATGCGGTAGTACAGGTCGTGGCGGAAGCGCCCGTCCTCGACCAGCTCGGCC
AGGTCCTTGTGGGTGGCCGAGAGGATGCGGACATCCACCGGCTCCTCGTTGGCCGCGCCC
ACCGCGCGCACCGACTTTTCCTGGATCGCGCGCAGCAGCTTCACCTGCATCTGCAGCGGC
AGTTCAGCCACTTCGTCCAGGAACAGGGTGCCGCCGTGCGCAGCCTGGAACAGGCCGGGC
TTGTCGGCGTGCGCGCCGCTGAAACTGCCCTTGCGATGGCCGAAGAATTCGCTCTCCATC
AGCTCGCCGGGAATGGCACCGCAGTTGACCGGCACGAACGGGCCGGCCGCGCGCGCGCCC
TGGGCATGGATGGTGCGTGCAACCAGCTCCTTGCCGACGCCCGACTCGCCGAGGATGTAG
ACCGGCGCCTGGCTGCGCGCGACCTTGCCGATGGTGGTGCGCAGCACATCCATGGCCTGC
GAGTGGCCCAGCAGGCGCCCGCCCTGTTCGGCGTTGGGGCCCGGTGCGGGGCGCTCGGCG
TTGTTGAGTTCCAGCGCGTGCTTGACCAGTCCGCGCAGCACCGAGATGTCCACCGGCTTG
CTGACGAAATCGAACGCACCGGCCTTCAGTGCCTCCACGGCGAGATCCATGCTGCCGAAT
GCGGTGATCATCGCCACCGGCGTGCGCGGGTAGTGCTGGGCGATCTCGCTGACCAGTTCG
ATGCCGTTGCCATCGGGCAGGCGCATGTCGGTGATGCACAGGTCGTACGGATTGCTGGCC
AGCAGCTCACGTGCCTCGGCCAGGTTGGCGGCGGTACTGATGCGCAGCCCCATGCGGCCG
AGGGTCAGCACCAGCAGTTCGCGGATGTCGCGTTCGTCGTCGACGACGAGGGCGCTGCGG
GTTTCATTCATGGGCGTGAAAGATAAACGAGGGGGCTGGAAGCGACAAATGTTTGACGCA
CAGAATGGGGATCAGCTCGGCAGCAGCGTATGTGGACCGGGCAGCACCAGGCGGAAGCAG
GAGCCACCGGCCGGCACCGCGATGTAGTCCAGGCGGGCCTGGTTGGCCCTGCACAGCTCG
CGCGCGATGTACAGGCCCAGTCCCGTGCCATGCTCGGACGTGGTGAAGAAGGGCCGGAAC
AGCTGCGCGGCCACGCTCTCCGGGATACCCGGGCCACGGTCCATCACGTCGATCACCGCG
CTGCGTTCGTGCTGGGCCACGCGCAGCCGCACCCGTGCAGGCTGCTGGCCGATGCGGCCG
TACTTCAGTGCGTTGTGCACCAGCACGGTCAGCACCTGGTAGAGATGCTTGGCGTCGACC
TGGGCCATCACCGATGTGTCGCTGATGATCGGTTCGATGCTGTCGGTTTCCAGGGTCTGG
CCCTGCTTGTACTCCAGCACGAAGCGGCGCACGAAGGCGACCAGGTCCACGTTCTCCGGC
GTGGCGCGTTCGCGCCGAGCCAAGCCCAGCACGCTCTCGACGATGCCGTTGGTGCGCTGG
CACTGCTGGCGGATGATCTGCAGCAGGCGGCGGTCGCTTTCGTTGAAGCCGGTGCCTTCC
TCGAGCAGCTGCACGGCATAGTTGATCGCCGCCAGCGGATTGCGGATCTCGTGCGCCAGG
CTGGCCGAGAAGCGGCCCATCGCCGACAGAGTGAGCGATTCGGCGCGGCGCGAGACCACG
CTGGAATCGTCCAGGAACACCAGCGCAAGGTCGCTGCCGGCCAGCAGGCGGGCAAAGCGC
GGCTGCACTTCCGGCTGGTCGGGGTTGAGCTGCAGCGGCAGTTCGTCCTGTGCCCAGCCA
TTGCGCCAGCGCTGCAGCCGGCGCGCCAGTTCCGGTGCGGCACTGGCCAGGTCCAGGCGC
CCGCTTTCGCCGTTGCCGTCGTTATCGCCCAGCAGCATCGAGGCGGCTTCGTTGGCCAGG
GTGATGCGGTTGTCGGCGTCCACCACCAGCACGCCGGTGCGCATGCGGCGGATGATCAGT
TCGTTGATCTGGAACAGGTTGGCGACTTCATCGCCGCGCTGGTTGGCCAGCTGCTGGTTG
CGGCGGGCGCGGTTGCCCACCTGGTAGCTGATGAAGGCCAGTGCCAGGTAGCTGGTGGCG
AACATCGCCAGTTCGGCGAGGGTGCGGGTGGGGTCGCCGCCTTCCAGCAGCTTCCAGGTG
TACTCGACGCCGGTGGCCAGGCTGGCGGCCAGCGCCAGGCCCAGCCCCAGGCTGAGCGGC
AGCAGGGTGGCGGCGGCGGCGATGTTGAACAGCAGCGACATCGAGATACCGGCACTGGCG
CCGGGCAGGGCGTGCGACAGCAGGGTGGCGGCCACGATATCCACCAGCACGCCACTGACC
ACGATCGGGCGCAGCCAGCGTTCGTTGCGGCCGACCACCAGGGCCAGCAGCGACAGGGCC
AGGTAGATGACCGCAACGACATCGGCCAGCCGCGGGTGGTGGGCTTCGCCGACCATGGCC
GACAACGGGCTGTAGAGCAGGGCGGCAATGACCGTAGCGATCAGCACCCGGTACAGCGCG
AAGAAATGCAGTTCACGCCGCGGAATCGATTCGATGCGGTCAATCAATGAAGCACTGGGT
GACACGCCGGAACTCCCCTTCTGGCTGCCTGGGTCTGGATTCTGCGGCGGGCCTGCCCGG
CGTCCCCTGAAGCCGGGCCGGCACGTCGCGTTTGCAAAGGGCAGTATAGGGCCCCCGGCC
GGGCGCCGCCGAAGTGACCCGGATCGCGCATTTGGCCCGGTGCGGACACCGGTGGCCAGC
CCCGGCCCGGGTGCAACTGCCTGAATGACCGTGGAAATCTGCCCGCGTCTGGCGTTTTGT
ACAGACTTCTTTGCGCCCCGGCGCCGGCTCGGCCACAATAGTGGGCCCGCCGCGGTCCAT
GCCGGCGCCCCGCCGGGGCCCTGAGGAATTGCGTGCGGTCGTTCCTATTCCCACGGTGAC
GCATGAATTTCCACGAATACCAGTCAAAACAACTGCTTGCCGAGTACGGCATCCCGGTCC
CGGCCGGCAAGGTCGCTGCGACCCCGGACGAAGCGGTTGCCGCTGCCAACTCCCTGGGCC
AGGGCCCCTGGATGGTCAAGGCGCAGATCCACGCTGGCGGCCGCGGCAAGGCTGGCGGCG
TCAAGTTCTGCAAGACCACCGACGACGTGAAGGCCGCCGCGGCCAAGATGCTCGGCACCA
AGATGGCCACCTACCAGACCGCTGGCGTTGAACTGCCGGTCAACCTGGTGCTGGTGACCA
CCGCCGGCGAGATCGTCAAGGAACTGTACCTGTCGGTGCTGGTCGACCGTGGCACCAAGA
CCATCACCTACATCGCCTCTTCGGAAGGCGGCGTGGAGATCGAGCAGGTCGCCGCTGAAA
CCCCGGAGCTGATCCACTCGCTGAACGTCGACTTCGTCGAAGGCGTGCAGGGTTACCACG
GCCGCGATTTCGGCTTCAAGCTGGGCCTGACCGCCAAGCAGGCCGGCCAGTTCGCCAGCA
TCATGGTGAACCTGTACCGCCTGTTCAACGAAAAGGACCTGGCCCTGGTTGAAATCAACC
CGCTGGCCATCCTGGACGACGGCAACCTGTACGCGCTGGACGGCAAGTTCGACAGCGACG
ACAACGCCGCGTTCCGCCAGAAGGCCCTGGTCGCCATGCGCGACAAGACCCAGGAAGATC
CGACCGAAGTGATCGCTTCGGAGCTGGACATCAACTACGTCACCATGGACGGCAACATCG
GCTGCATGGTGAACGGCGCCGGCCTGGCCATGGCCACCATGGACGTCATCAAGCTCAAAG
GCGGCGAGCCGGCGAACTTCCTGGACGTGGGCGGCGGTGCCAACAAGCAGCGCGTCATCG
AAGCCTTCAAGCTGATCCTGTCCTCGGACAAGGTCGAAGGCATCTTCGTCAACATCTTCG
GCGGCATCGTCCGCTGCGACATGATTGCCGAAGGCATCATCGCCGCCGTGAAGGAAGTGG
GCGTCAAGGTTCCGGTCGTGGTGCGCCTGGAAGGCACCAACGTGGAAGAAGGCAAGCAGC
TGCTGCGTGACAGCGGCATGGCCATCATCCCGGCTGACAACATCAACGATGGCGCCAAGA
AGATCGTTGAAGCTGTCAAGAACGCCGCCTGATACCGACACCAAGGAATTCCAATGTCTG
TTTTGATCAACAAGAACACCAAGGTGATCGTGCAGGGCTTCACCGGCCAGCAGGGCACCT
TCCACGCCACTCAGATGATCGAGTACGGCACCCAGGTTGTCGGCGGCGTGACCCCGGGCA
AGGGTGGCACCACCCATATCGACCTGCCGGTCTTCAACACCGTTGCCGACGCCGTGCAGA
GCACCGGCGCCAACGCCTCGGTCATCTACGTGCCGCCGCCGTACGCGGCTGACGCGATCC
TGGAAGCCGCTGCTGCCGGCATCAAGGTCATCGTCTGCATCACCGAAGGCATCCCGGTGC
TGGACATGCTGCGCGTCAAGAACGTGCTGACCCGTTCGCATCCGGACACCGTGCTGATCG
GGCCGAACTGCCCGGGCGTCATCACCCCAGGTGAGTGCAAGATCGGCATCATGCCGGGCC
ACATCCACCAGCCGGGCAAGATCGGCATCGTGTCGCGTTCGGGCACCCTGACCTATGAAG
CGGTCAAGCAGACCACCGAAGTCGGCCTGGGCCAGTCCACCTGCATCGGCATCGGTGGTG
ACCCGATCAACGGCCTGAACTTCGTCGACTGCCTGAAGCTGTTCAACGAAGACCCGCAGA
CCGAAGGCATCATCATGGTTGGCGAAATCGGCGGCGACGCCGAAGAAGCCGGCGCCGAGT
ACATCAAGAACCACGTGAAGAAGCCGGTCGTCGGTTTCATCGCCGGTGCGTCGGCTCCGG
CCGGCAAGCGCATGGGCCACGCCGGTGCGATCGCCTCGGGCGGCAAGGGCACTGCCGAAG
GCAAGTTCGCCGCCATGGAAGCGGCCGGTGTTGTCACCGTCCGCTCGCCGGGCGACCTGG
GCGCTGCCATCGCCAAGCTGGTCAAGTAAGACCGCTGGGCGGGGGATTGTAGAGTCGACT
GTTAGTCGACTGCTCTTCCCACCGGCTGCTGCAAAACAGAAAGGCCGCCTCCGGGCGGCC
TTTCTGCGTCTGGCGCCCTGGCCATCCCGGCAAGCTCATCCACGCATGGCGTGGGTCTAC
TGAGCCGGGGCTGTCCACGCAGCGAGCGCGCCCGGCGCGCGCATGGCGCAGCGCTACAAT
GGCGGCATTGCAACCACAGGCTGGATTCCCATGGCTTCGATCCGCATCGCGATGGCGCAG
TTCGACTTCCCGGTCGGCGACGTCGCCGGCAACACCGAGCGCATCATCGAGATGATCGGC
CAGGCGCGCGACGAGTACGGCGCCGAGCTGGTGATGTTCCCCGAGCTGGCGGTGAGCGGT
TATCCGCCGGAAGACCTGCTGCTGCGCCCGGGCTTCCTGTACGAGTGCGAGCAGGCAATG
ATGCGCATCGCCGGTGCCTGCCGCGGCATCACCGCGGTGGTCGGCTGGCCGCAGGCGGCT
GGCGCGGTGGTCTACAACGCCGCCAGCGTGCTGCGCGATGGCCTGGTCGAGCAGACCTAC
CGCAAGCGTGAGCTGCCCAATTACGCCGTGTTCGACGAACGCCGCTACTTCGATGTTGAT
CCGGACGGCGGCAGCTGCGTCTTCGAGGTCAACGGCATTCCGGTGGGCCTGCTGATCTGT
GAGGACCTGTGGTTCGCCGAGCCGCTGGCCGACACCGTGCGCGCCGGCGCGCAGCTGGTG
GTGGTACCCAATGCCTCGCCGTACGAGCGCGGCAAGCACGCCCAGCGCGATGCGGTGCTG
GCCGCACGCACCCGCGAGAGCGGGGCAGCGATTGCCTATCTCAATGTGGTCGGTGGCCAG
GATGCGCTGGTGTTTGATGGCGCCTCGGTGGTGGCCGATGGTGACGGCACGGTGCACCCC
GCCGCCGCCGCCTTCGTCGACCAGTGGCTGGTGGTGGAGTACGACGGCCAAACACGCCGC
TTCATGCCGCACGTGTGGATGGACGACGGCGACGAGAGCATGGACGCGCTGGCCTGGCGC
GCGGTGACCCGTGGCATCCAGGATTACTGCCGCAAGAACGGTTTCAAGAAGGTCTGGCTG
GGCCTGTCCGGTGGCATCGATTCGGCGCTGGTACTGGCGCTGGCGGTCGACGCGCTCGGC
GCCGAGAACGTTACCGCTGTGCGCCTGCCGTCGCGCTACACCGCCGGCATGTCCAACGAC
CTGGCCGCCGAGCAGTGCCAGGCACTGGGCGTGAAGCTGGAAGCGGTCTCGATCGAGCCG
GCGTTCAAGGGCCTGATGGAATCGCTGGCGCCCATGTTCGAAGGCACTGCGCCGGACGTG
ACCGAAGAGAACCTGCAGTCGCGCAGCCGTGGCGTGATCCTGATGGCGCTGGCCAACAAG
TTCGGTGGCCTGTTGCTGACCACCGGCAACAAGAGCGAGTACGCGGTGGGTTACGCCACC
ATCTACGGCGACATGTGCGGTGGCTACGCGCCGTTGAAGGACCTGTACAAGACCGAGGTG
TTCGGCCTGTCCAAGTGGCGCAATACCGTGGGCGGTGCGCCGGTGATCCCGCCGGCGGTG
ATCAGCCGCCCGCCGTCGGCCGAACTGCGCGAGAACCAGCTGGACCAGGACTCGCTGCCG
GCCTATGACGTGCTGGACGGCATCCTGTACCGCTACATCGACCAGGAGCAGTCGCGCACG
GAGATCGTTGCCGCCGGTTATGACGCGGCCGTGGTCGACCGCGTGCTGCGCCTGGTGCGC
ATCAGCGAGTGGAAGCGGCACCAGGCCGCGCCAGGCCCGAAGGTGTCGCGCCGTGCTTTC
GGTCGTGAGCGTCGCTACCCGATCAGCAACGGCTACAAGGGTTGAGGTAGCCGTTGGCAG
GTAGTGCCGGCCGCTGGCCGGCAACGCCGTATGCCGCGCATCCACGCATGGCGCGGATCT
ACTGCCTTTGGTAGTGCCGGCCGCTGGCCGGCAACCCGTATCCCGCGCATCCACGCATGG
CGTGGATCTACTGCCTCCGGTAGTGCCGGCCGCTGGCCGGCAACCCGTACCCCGCGCATC
CACGCATGGCTCGGATCTACTGCCTCCGGTAGTGCCGGCCGCTGGCCGGCAACCCGTATC
CCGCGCATCCACGCATGGCGTGGAGCTACTGCCTTTGGTAGTGTCGGCCGCTGGCCGGCA
ACCCGTACCCCGCGTATCCACGCATGGCGTGGATCTACCGGGCGTCGTCGAGCAGCTGTT
CGAGGCCGGCGGTTTCCGCAGCGTCGTTGAAGTGGCCCTCCCCCAGCCGGGCTCGTACGA
ACGCCAGGCCATCCGCCGCCGCCGCGTCGAGCGTGCCGCGATGGTCGACCGGGTAGCGCC
GGAACGCGACCGGCTCGCCGCGCAGCGCCAGGCCTGCGGCATACAGCAGGGTGGTCAGAT
AGGGCACGTCGCGGTCCTCGCTGCCGTGGCCCAGCATCAGCGGTTGGCTGAAACCGCGGC
GCGGTACGCCGAGATAGTCGTACAACACGGCCCAGATGCCTGGCACGCTGGTCAGCGGTG
CGGTGAACATGCTGCCGGTATCCGCGCCGTCCAGCGTGGTGGCCAGTTCGCCCAGGCACT
GCTCGCGTGCCACTGCCACGCGAGCGCGGCCGGTGTCGCTGAGGACGCGGTCGATCTGCG
GCGCAACCTGCAACAGACCATCGAGCAGATACGCGTGATACGCGTTGAGCGCGCCAGGAT
TGGCGGTGCGGTTGTCCGGCTTCATCACCAGTGCGGTCAGCTCGACGGCGGTGGGCGTGC
CGGTGGTGAAGCTGCCGCGGTAGTGCAGCGACGGGCCAGCATAGGTGGGCGCCAGATGCC
CGGCAGTGAGCGCGGCGGCACCACCCTGCGAATGGCCGACCGAGACCCAGCGCGGCGACA
GCGTTGCGGTGCCCAGATACTGGCGGCTGGCTTTGACGAGGTCGATGGCATTGCGTGCGG
CGGTGCGCACATGCAGATAAGCATGGTCACCTGGACTGCCGAGGCCCTGGTAGTCCGCAG
CAACCACCGCATAGCCCTGTGCCAGAAACTGATCGAGGAAGCGGCCGTCGCGTTCGGGTT
GGTAGGGGCCGGACACCGAGGGCGCACAGCGATCCGCGATGCCCTGGGTGCCATGTGCCC
AGGACACCACCGGCCAGCCGCCTGCAGGCGCCGCGCCGGCGGGCAGGTACAGCAGGCCGG
TGCCTTCGGCCAGCTGGCCGCGATGATCCGGGGTGCGGTAGTGCAGCTTGTAGGCCTGCG
CGGCCTTGGACGGCACCCATGACGCGCGATAGGGGGCAGCAGACAGCAGATCGCCCGGTG
CGGGTGAGGCAGCCGCCACGGGGCCCGAGGACAGCGCCAGCAGGGCAGTGGCGAGGAGGC
AGGCGAGGGGGCGGAAACGACGGGGTGGTGGGGCCATGGGCGCTCCTTCACGGCCGGGAT
GGCCGTTGCGCCGCAGTGTGGAGGGCCTCACCTACGCCGATTGGGACCGGCGTCGCATCC
GCCGGGGATTCGTAGAATTCCTAGTGTCGTGGTCCATGGTCGCGCGAACCCTCCACGCAT
GGCGTGGATCTGCCGACAAAGAAAAGGCCCCTTTCGGGGCCTTCTTTTACTTCTTTTCCA
GTCGCGCGTTGCGCTGGCCGGTGCTGGCGGACTTTTCGCCAGCGAACGGGTTCAGCTTGC
GGATCATCCACGGATACTTTGGCCACTTGCCTTCCAGCCACGGGTGGTCCGGCTGGTTCA
GCTGCAGGACGCGGCGGGCGTCGTCGGCCAGGGTCTTGTTGCCCAGGTGGGTGTAGGAAT
CGGCCAGGACGGCGACGGCATCGTACTGGAACGCGCTCTGCGGATAGGTTTCCAGCAGGT
AGTTGGCGCGGCCGGCGGCCGAGACCCAGGCGCCGCGGCGCATGTAGTACAGGGCGTTGT
CCAGCTCATGCTGGGCGAACACGTCACGCAGCTCCAGCATGCGCTGGCGCGCATCGGCGG
CGTAGCGGCTGTTCGGGTAACGGTCCACCACGATGTTGAAGTCCGAATACGCCTGGTGCG
GCGTGGACAGATCGCGGCGGCTGGCATCCAGTGACCATACGCGGCGCAGGAAAACCGTAC
TGCGGTTGGAGTTGGCCAGGCCGCGCAGGTAGTACAGGTACGCGATGTTGCGATGGGTCG
GGTAGGTACGGATGAAGCGGTCGATGCTGGACACCGCATCGTCGTGCTTGCCGGCCTTGT
ACTGCGCGTAGGCGGTTTCGATCATCGCCTGTTCGGTATACGGGCCGTACGGATACTGGG
CCACGAGGCGGCGGAAGCTGGTTTCAGCCCCGCTCCAGTTGCCACCCTGCATCAGCTTGT
GGCTCTTCTCGTACAACTGTTCGACCGGCGTCCCTTCATCGGGGCGATCGCCCTTCTTGG
CGCCACGGTGGCAGCCGGTGGCGGCGATGACCAGCACCAGCAGCAGGGCGGTGAGGCGGA
CGGGCGCGGAGAGCATGGAGGAGCGTCGGATCATGAGGTCAAGGCGGGACGCGGCTGGAA
TACGAAGGGTCGATGATAGCCTAGTGTCCTGTCCAGCGACTGAAACCGGCCGCCGGGACC
CCAAAATTTCAAAGAATGCCCCCTGCCATGTCTGAACAACCCTCTGAATCGGCCCGCCAG
GCCATCGTCCCCGACACCGCTGCCGGCCGCCGTTTCGACGCCGTGGTGGCCGAATTGTTC
CCCGAATACTCGCGTTCGCGCCTGACCGAGTGGATCAAGGCCGGGGAGGTCCTGCTGGAC
GGCGCCCAGGTGCGCCCGCGCGATCCGCTGCGCGGTGGCGAGGTGGTGACCCTCAACGTG
GTACTGGAAACCCAGACCGACGCCCAGCCGGAGGACATCCCGCTGGACGTGCTGTTCGAG
GACGAGCACCTGCTGGTGATCAACAAGCCGGTCGGCCTGGTGGTGCACCCGGGCGCGGGC
AACCACAGCGGCACCCTGGTCAACGCCCTGCTGTTCCGCGATCCGTCGGTGGCGGTGCTG
CCGCGCGCGGGCATCGTGCACCGCCTGGACAAGGACACCAGTGGCGTGATGGTGGTGGCC
AAGACCCTGGAAGCGCAGACCGCGCTGGTCGAGCAGCTGGCCGCACGCGACGTGCACCGC
CAGTACCTGGCCATCGTGATGGGTGCGCTGGTGGCCGGCGGTACCGCCGATGCCCCGATC
GACCGCCACCCGCGCGACCGCCTGAAGATGGCGGTGCGCGAGGACGGCAAGGAAGCGATC
ACCCACTACCGCCTGCGCGAGCGCTTCCGTGCGCACACCGCGCTGGAGTGCCGCCTGGAA
ACCGGCCGTACCCACCAGATCCGCGTGCACATGGCGCATGTGCGCCATCCGATCATCGGT
GACCCGCTGTACGGCGGTGCGCTGAAGCTGCCCAAGGGGGCCAGCGATGAGCTGGTGGCC
GCGCTGCGTGGCTTCAAGCGCCAGGCCCTGCACGCCGAGACCCTGGAGTTCACGCACCCG
ATCACTGGTGAGCTGGTGCGCAACACCGCGCCGGTGCCGGAGGACATGCTGCACCTGATG
AAGGTGCTGCGCGAAGACAGCGAAGCCTTCGCCGCGCGTGAGCGGGACCGCTGGTGATGG
CCGCCGTGCTGCCGGTGCTGCAGGCGGACTGGCCGGCGCCGCCGGGCGTCAATGCGCTGA
CCACGCGTCGGCACGGTGCGGGCATTTCGCCGGCGCCGTTCGCGCAGTTCAACCTGGGCA
ACCGGCACGCGGCCGACGGTGATACCCCAGCCAACGTAGAGCACAACCGCCAGCTGCTGC
AGCAGGGGCTGGGGCTGCCCTCGACACCGCACTGGCTGCGCCAGGTGCACAGCAGCACCG
TGCTGCGCTTCACCGCGCCGCCGGTGCCCGGCGCAAGCGAGCCGGTGGCCGATGCCGCAG
TGACCTCGGTGCCGGGCGTGGTGCTGGCGATCCTGACTGCCGACTGCCTGCCCGTGGTGT
TTGCCGCCGCCGATGGCAGTGAGGTGGGCGCGGCCCACGCAGGCTGGCGTGGCTTGGCCG
ATGGCATGCTGGAGGCCACCGTGGCCGCCATGCAGACGCCGCCGGCGCAGCTGCGGGCCT
GGCTGGGCCCGGCCGCCGGACCGGCCGACTACGAGATCGGCGAGGAGGTCTACCACGCCT
TCGTCGGCCATGATCCGGCCGCCGAGGCGGCGTTCGTGGCCACCCGCGCAGGCCATTGGA
AGGTGGACCTGTTCGCGCTGGCGCGGCAGCGGTTGCAGGCGGCGGGCATGGACCCGGCGC
AGGTCCATGGCGGCACGGTGTCGACCATGGCCGATCCGGACCTGTATTCGCACCGGCGCG
ACCGTCGCACCGGGCGCATGGCGACGCTGGCCTGGATCGCGCCCTGACCTTGCCGCTGTT
CGCGCGCGTGCTGGGGCCGGCCTTCGCCACCCTGGCCGCGCCGGTGCAGGCGTTGCATGC
CGCGCCGTTGCCCTGCCGCTACGTGGGGCAGGCGCGTATCGTGAGGGGGCGGCACTGGCT
GGTGCCGCTGTTGGCCGCGTTGGCGCGGCTGCCGAAGGACGGTGGAGCGTTGCCGACCGA
AGTGGCGTTCAGTGCACACGGGCAGGGCGAGCAGTGGGCGCGGCAGTTTGGCCGCTGGCC
GATGGTGTCGCGGCTGTGGGCGCACGAGGGCTGCCTGCGCGAGCAGTTGGGCGCGGTGCG
CTTCGAGTTTGATCTGCAGGCCCGCGAGGGTGGCATCGACTGGTCGGTGCGCCGGGTCTG
GGCGTTCGGGCTGCTGCCGCTGCCGAGGCGCTGGTTTGGTGGCGTACGTTGCCGCGAAGC
CTGGCAGGGCGAGCGTTACACTTTCCTGGTCGATGTGACGCTGCCCTGGGCGGGAGCCCT
GATCCGCTATGAAGGTTGGCTCGAACCGCAGTGAGGCCGCCGCCGAGGCGGGCAGCGCGA
TGATCGTATTCGATGGCGTATGCGCGCTGTGCAACCGCTGGGTGCGCTTCCTGCTGCGTT
TCGACCGCGCGGGGCGCTACCGCTTTGCGGCGATGCAGGGGCAGCAGGGCAGCGCGATGT
TGCGCGCGCACGGGCTGGACCCGCAGGACCCGATGTCGTTCCTGCTGCTGGACGCGCAGG
GCGCCTGGACCGATACCGATGCGATCCTGCGCGTGCTGGCGGGGCTGGGCGGCGCCTGGC
GCCTGATCGGCGTGTTGCGGGCAGTGCCGCGCGGCTGGCGTGATGCCGCGTACCGCGCGC
TGGCGCGCAACCGCTACCGCTGGTTCGGGCGGCACGACGCCTGTCATCTGCCCGCACCGG
AGCAGGCAGCGCGATTCCTGGATTGAAGGAAAAAGAGGACGGAGGGGATCAAGGCGTCTG
TGCACAACTGCCTTGATCCCCTCCGTCCCCTTTTTTCCTCAACCTTCCAGCGCGTCCAGA
TAGCTGCGGCGCCAGTGATTGATGTCGTAGGTGCGCAGGTGATCCATCATCGCGTGCCAG
CGTTCCTTGCGCCTGCTCAGTGACATCGTTGCTGCCGTGGCGATGGCGTCGGCCACGCCG
TCCAGATCGTGCGGGTTGACCAGCAATGCCTGCTTGAGTTCGTCGGCAGCGCCGGCCAGC
AGCGACAACACCAGCACGCCGGGATCTTCCGGGTCCTGCGACGCCACGTATTCCTTGGCC
ACCAGGTTCATTCCATCGCGCAACGGCGTGACCAGGCCGACCGCCGCCGCCCGGTAGAAG
CCGGTGAGGGTGGCATGGGTGAAGTTCTGGTTGACGTAGCGCAGCGGCGTCCAGTCAGGT
TCGGCGTGACCACCATTGATGTGGCCGGCGATCTGTTCCAGCTGGCTGCGCAGCTGCCGG
TACTCGGTGACATCGCCGCGCGAGACCGGGGCGATCTGCAGGTAGGTCAGCGAGCCGCGC
TGGTCGGGGTGGCGCTCAAGATAGCGCTCGAAGCCAAGGAAGCGTTCGGGCAGGCCCTTG
GAATAGTCCAGGCGATCCACGCCGATCGCCAGCTGGCGATCGCGCAGACTGGCGCGCAGG
TTCTTCACGGCGGCCTTGGTGGCCGCGGTGCCGGCCTGGCGTGCGATCAGCTCGGTGTCG
ATGCCGATCGGGAAGGCGGCGGCACGGAAGCGGCGCCCGCCCGGTGCTTCCAGCTCGCCG
TTGTCGAGCACGCGGCCGCCGCCGAACAGGCGCAGGTAGGTCTGGAAGCGATCAGCGTCG
CGTTGGGTCTGGAAGCCGACCAGGTCGTAGGCGTACAGCGCGGAGAACAGCCGCAGGTGG
TCGGGCATCGCCTGCAGCAGGTCGGCAGACGGCATCGGGATATGCAGGAAGAAGCCTATG
CGACAACCGATGCCGCGCTCGCGCAGCAGCGCACCGAGCGGGATCAGGTGGTAGTCGTGG
ATCCAGACGATGTCGTCCTCGCGCAGCAGTGGCGCGAGCTTGTCGGCGAACAGCGCGTTG
ACCTTGTGGTAGGTCTCGCGGGTGCCGCGGTCGTAGTCGACCAGATCCAGGCGGAAGTGC
AGCAGCGGCCACAAGGTGCGGTTGGCGAAGCCGTTGTAGTAGCCATCGACCTCGCGCTTG
CTCAGGTCCATGGTGACGTAGTCGATGTCACCGTCTTTCTGCCGGTGCAGCGTGCCGCTG
CCTTCCTTCACCGTCTTGCCGCTCCAGCCGAACCACAGGCCGCCGCGTTCCTTCAGGGCA
GCCAGCAGGCCGACAGCCAGGCCGCCGGCGCGGTTCTCGCCGGGCACGGCCACACGGTTT
GAGACCACGACCAGACGACTCACGATGCCTCCTGCCAGGACCGCGACAGGCGCATTGCGG
CGGTGATCAGGCCGACGTGCGAATAGGTCTGCGGGAAATTGCCCCAGGCCTCGCCGCTGT
CGAAGGCCAGATCCTCCGACAGCAGGCCCAGGTGGTTGCGCTGCTTCAGCAGCAGCTCGA
ACATCTCACGTGCTTCATCCATGCGCCCGATCGCGGCCAGCGCGTCGATGTACCAGAAGG
TGCAGATGGTGAAGCTGGTCTCCGGCTCACCGAAGTCATCCGGCGCGACATAGCGGTACA
GCGAATTGCCATGCTTGAGGTCGCGGCCGATGGCATCGACGGTGGCGATGAAGCGGGCGT
CCAGCGCGTCGATGAAACCGATATCGGCCAGCAGCAGCAGCGAGGCATCCAGCCGATGGC
CGCCGAAGGTATCGGTGAAGTGGCCCAGCTCCTCGTTCCAGGATTCGGCCATGATGCGCG
CGTGGATGGTGTCGGCGCGCTCGCGCCAGTAATGCGCGCGGTCGTCACGCTTCAGGCGCA
CGGCGATCTTGCACAGGCGGTCGCAGGCGGCCCAGCACATCGCGCTGGTGTAGGTGTGCA
CTTCGGTGCGGCCGCGGAATTCCCACAGGCCGGCATCGGGTACGTCGTGCAGGGCGAAGG
CCTGTTCGCCCAGGGGTTCCAGGCGGGCAAAGGTGTGCGCATCACCCGGGTCCTGCAGGC
GCCGGTCGAAGAACAGCTGCGTGGACGCCAGCACCACGCTGCCGTAGACATCGTGCTGGC
GCTGCACCCAGGCCAGGTTGCCGCGCCGTACCGGGCCCATGCCGCGATAACCGGACAGGC
TGGGCACTTCGTCTTCGTCCAGCTTGGCCTCGAAGCCGATGCCATACAGCGGCTGCAGCG
TGCCGTCGGTGGTGGCCAGGTTGAAGATGTAGCCGAGGAACTGTTCCATCGTGCGCGTTG
CGCCGAGACGGTTCAGCGCCCGCACCACGAAGGCCGCGTCGCGCAGCCAGCAGTAGCGGT
AGTCCCAGTTGCGCACGCTGCCGGGTGCTTCCGGAATGGAAGTGGTCATCGCCGCGATGA
TCGCGCCGCTGTCCTCGTACTGGCACAGCTTCAACGTGATCGCACTGCGGATGACCGCGT
CCTGCCATTCCAGTGGAATGGACAGGTAGCGCACCCACTCGCGCCAGTAGTCGCGGGTGC
GCTGGAAGGCTTCCTGCACGTAGCCGCTGATCGAACGATTGAGCGATTCATCCACGCCCA
GGATCAGGTGAATCGGATGGTTGAGCACGAACGGCAGGCCGTCGCGCACGAAGCGCACCG
GCACATCGGTGGTCAGCCGCAGCACGTGTTCGGGCAGGATCCAGCGCACATGGTTGCTGC
CCCAGGTGGATTCGGGCACGCGTGCGCCCCAGTCCGCCAGTGGTCGCGCACGCACGGTGA
TGCGCGGGCTGCCAGCCAGCGGACGCACCTGGCGGATCAGGCTGACCGGGCGGTAGAAGC
GATCGTTCTGGCGCCAGCGCGGGGCGAAATCGAGGATTTCCAATGCGCCGCCCTGCGTGT
CACGCAGCACGGTGCGCAGGATCGCAGTGTTGGTGAGGTATTCCTGCTCGCTGCTCGCGA
AGTCCTCCAGCTCGATGGCGAAGTCGCCGCCGGTCTGCTGGTTGGGGCCGAGCAGGGCGC
AGAAGGTCGGGTCGCCGTCGAAGGTGGGCAGGCAGCTCCAGACAACGCGGGCATGTTTGT
CGACCAGGGCGCCGAAGCTGCCGTTGCCGACCACGCCCAGATCAAGATCGGGTTGGGTCA
TCACGCGGTACATCTCGGTTGCGGCCGTGGGGGTTGGCCGGGTCAATAGGCATTCTCACG
CAGCCAGGCGTGCACGCTGCGTATGTCGGGCAGCGCGAACACGGCCGCACTGGGTTCACG
TTCACCCACCAGCACGCTCCAGCCATGCTGGCCGTTGGCAGCATCGAAGCCGAATTCGTC
GGTGAGGTCATCACCGAGGAACACCGGCAGGCGGCCGCGGAAGGGCAGGTACTGCATCAT
CCGGCGCACGGCACGGCCCTTGTCGGTGCCGACAGGTACGAACTCGACCACATGGTCGCC
AGGCTGCAGGCGGTAGCTGGTGCGGCCACGCACGTGGCGGTCAGCGAACGCGCGGACATC
GCTGGCGGCATGCGGCGCACCGCGCCAGTGCAAGGCCAGGCCGACGCCCTTGTCTTCCAC
CAGCACGCCAGGATGCCCATGGGCGAAGCGCATCGCCTGCTGGTGCAGCGCGTGCAGCCA
TTCGGCGGTGTCGTCGTCGTGTTCGTCGCGCAGCACACGACCGTCTTCGCCACGCAGCTC
ATGGCCGTGCAGGCCGGCGGCGGGTAGTTGCAGGGGGGCGAACAGTTGATCCAGCTGTTC
AAGCGGGCGACCACTGACCAGTGCCACAGCACCTTCCAGGCGGTCGCTGATGCGGCCGAT
GGCTTCACGCACATCCGGCAGCAGCTGCACGGCATCCGGGCGTGCAGCGAATTCGATCAG
GGTGCCATCGACATCGAGGAACAACGCACAGGCGTCGTCCAGCAATGGCGGTGGCGGACG
CAGGGGGAGCGGTTCAGCCATGACGCCCAGCTTGCCAGCGTGGGCGTGTACGCGGGGTCG
AGGGCAGGCTACGGCCCTGCTTCGGTGGGTGCCGACCGTTGGTCGGCACGGCAGGTCAGC
CTGCATCCAGCTCAAACAGTGCGGGCCAACGGTCCGCACCCGCCCAAAGCAGATCCGCAC
CCGGATCACGAAGTTGCCGGCCAGCGGCCGGCACTACCGTGTCGTGCGGACCAACGGTCC
GCACCCACCCAATGCGATCAGAACATATAGCGGACGCGGCCGTAGTAGTACGCGCCGTTG
CTGCCGATCGGCGACAGCACGTCATACGGCAGGTTGCCGAAGTAGTGGATATCGCTGTTG
GATCGATCCGGGTAGTTGTCGGTCAGGTTCTGGCCGCCGATGGCCACGCTCCAGCGCGGA
GTGATGCGGTATTCGACCTCCGCATCCAGCTGCCACTCGGCCTGGTAGGTCTGGCGCGGG
ATGTAGCCGTCACCGAAGTTGAACACGCGGGTGGCGCTGCCGTAGCGGTTCACGCGGCTG
CTCAGCGACCAGTGGTCGTTGCTCCATGCGGCCGAGAAGCTGCCGCGGGTACGCGGCGTG
GCATCGGTGAGCGTGTTGGTCTCTTCGATGCCGAACAGCACATAGTTCGGGTTGAGCGCC
TGCAGCTGCGCCGGCGTAGCCAGCACGTTCTTCAGCGTGGTCTTGGTGTACGCATAGGTG
CCGGTCAGCAGCAGCTGGCCGTCGCCCAGTGACTGGCGCCAGTTGCTCACCAGCTCGGCG
CCGCGGGTGCGGGTATCGGCGGCGTTGACGAAGAAACTGGCGCTCTGCAGGCCGCTGACG
CCGTAGTTGGCGGCCACGTAGTCGGTCAGTGCATCGCCGGTGATGCTCTCCGACAGCGCG
ATGCGATCGTCGATGTCGATCTGGAAGAAGTCCAGTGACAGGTCGAAGTGCTCGCCAATT
CGGCTGGTGAAGCCCAGCGAGGTATTGATCGACTTCTCCGGCTTCAGGTTCTGCGCACCC
AGGCCACGCGCGATCGGATTGTTGACCGACAGCAGGCGGCCCTGCACCAGCTGGCCGCCA
GCGTTGTAGCCGGTGGAGGTGGACTCGTAGCCGATCTGCGCCAGCGACGGCGCGCGGAAG
TTGTTGGAGATGGCGCCACGCAACGCGAACGCCGGGGTGAATTCGTAGCGCAGGCCGAGC
TTGCCGGTCAGTTCGCCACCGAAATCGTCGTTGTGCTCGTAGCGCGCGGCCAGATCGGTG
GAGAACTTCTCGCCGAACTGACTGGACAGGCTGGCGTAGGCGCTGGCGACATCGCGAGAC
AGGGTGGCCGCGTCCTGCGGGGTCAAGCCGCCACCGGCCTGCGAACCGGTCGGGCGGTCG
GTGTACGGGCCGGCCGCATAGCTGGCCGGGTCGCCGGGACGGGTCTGGTAGCGCTCGTGG
CGTGCTTCCACGCCCAGGCCGAGCGTGTGGCTGATGCTGTCGCTCTGGGTGAACACGCGG
CTCAGATCGAGGTTGCCCACGGTCTGCGCGTATTCGTAATCGGCGGTCTTGAAGCGGGTC
GGGCTGGTCGGGCCCAGCGAGGCGTTGAGCGAATCACGCAGGCGGTAGGTGAAGTCGTTC
TGGCCGTAGTCCAGGCTGCCGTCGTAGCTCCATTCGCCCCACTGCCCGCGCACGCCGGCC
ACGGCCTGCACGTCGCGGTTCTCGCCCTCGGAGATCGGCCGGTACCCATTCGGATAGACC
TCCTTCCAGTTGGCATCGCCATCGGGGTAGCGGAAGTAGTTTGCGCCTTCGGTATCGCGC
TGGTTGAAGGTGCCGAACGCGTAGAACGTCGAGGTCTGGCCCACCGGGATCTCGGTGTTC
AGCCACAGGTTGATGTCCTTGCTCTTGCCATCGCCCAGCACATAGTTGCGCTTGCCCTGC
AGCGCCAGGTTGTCGGGGGTCTGGTCCCACGGCGGAATCTGGTCGAAGCCGGCACGGTTG
GTGCCGTTGCGATGCTTGTATTCCAGGCCGGCGCGCAGGAAGCCGCCGTCCTCGCCCAGC
GAGGTGCCGACCTTGGCGCTGATGTTGCCGGTCTGGCCGTCGGTAAGGGTACGCCCGATC
GGCTTGAGGTCGGTGTGGTTGGCACCGTAGCTGGCCTCGATCTCGCCGCCATCGCCGCCG
TTGTCGAGTATCACGTTGATCACACCGGCCACCGCATCCGATCCGTACAGCGCGCCGGCG
CCGTCGCGCAGCACTTCGATGCGCTTGATCGCACTGACCGGAATCGAGTTGAAGTCGACC
GGGGTGGTGCCCTTGCCGATCTTGCTGTCGGTGTTGACCAGCGCGGTGTGGTGGCGGCGC
TTGCCATTGACCAGCACCAGCACCTGGTCCGGCGAGAGGCCACGCAGCTGTGCCGCGCGC
ACGTGGTCGGCGCCACCGGAGTTGGACTGGCGCGGGAAGTTGAACGACGGCAGCAGCGCC
TGCAGCGCGCTGCCCAGTTCACCGTTGACCACGCCGGCCTTGCGGATGTCCTCGGCGGTG
AGCACATCCACCGGTGAGGTGGATTCGAGCACGGTGCGGTCGGCGGCACGGGTGCCGGTG
ACGATCACCGTGTCCAGGTTGGTGGCGTCCTGGGCCAGGGCCGGGACGGCGGCGGAGGAC
AGCGCGAGGGCGATGGCGAGGCCGAGTGGCGACGCGGGCAGGCGGGCGGACATGGGGGCT
CCAGCAACAACGACGACGGGGAAGGGGGAGATAGTTTCACTTACATCCATCCGGATGAAG
CGATATATTATCTTCGCGTGATGGCCGGTGCCGGTGCAAGCCCCTGCCGGTCCAGCATGA
GCTGATGCCCGGCTGGCATCAGCACGCTGAACCGATGGCGCTGTACGCTGCCGGCTCGCC
TTTTCCCCCCTTCCCCGGAGCTGTACCGATGAAACACCTTGGCCTCGTCTTCGCCGTGCT
GCTGGCCACCAGTGGCTGCGCCAGCCTGTCCTCGCAGGCGCCCAGCGCCTATGCCACGGC
CACCACCGCCGAACTGAAGGGCGATGCTGCACGCCCGTCCGCCGGCCACGGCTGGGTGCG
CAGCGAGCTGTATTTCGGCGTGGGCGAGGAGCAGGGCGCCGGCAACCGCCCGCAGGCCGA
TACCATCAGCGAGGCGCAGTGGCGCACCTTCCTGGACAAGGAAGTCACTCCGCGCTTCCC
GGATGGCCTGACCGTGTTCGATGCCTATGGCCAATGGCTGTTCCGCGGTGATGCCGCGCC
CAACCGCCTGCGCACCAAGGTGCTGGTGGTGCTGCACGAGGACACCCCGCAGCGCCGCGC
CGACATCGAAGCGATCCGCCTGGCGTGGAAGCAGCAGACCAAGCATCAATCGGTGCTGTG
GTCGCGGCAGCCGGTCGAGGTATCGTTCTGAGTTGAAGGTGCCGCCGCGGTGCCGCAGGG
AGCAATGATGAATTGCAGGGAATGCGTGCTGGGCCTGGTGCTGGCGGGCGTGCTGGCACC
GTCGGCGCAGGCAAGTGGCGACGACGGCGAAACGCTGCGGTTCCAGGTGGCCGCGCATGT
GCAGGCGCACGCCGATCCGCAGCAGGACGGCAGCATCGCCGTGCAGCTGTCACCGTCGGG
CAAGCGCCAGACGCTTGAGGGCGCGGCGGATGCCGATGGCAGTTCGCGATGGTCGCTCGA
AGATGTCGATTTCGATGGCTACCCGGAACTGGTCGCACGCGCCTCGGTGGGCATGGTCAA
CGAAGCGGTGACGGTGTACCGGTTCGATCCGGCCAGTGCGGGGTTCCGCGCGCTGCAGGC
CGACACCCACGGCAAGGACAGTTGCGGTGACCTGATGGGGTTGAGCGTGGATGCTGCCAC
TCGAACCCTGACCAGCAGCTGCCGCAGTGGCCCGATGTGGTACACCGACCTGTACCGGTT
TGCAGGCGCGAAGCTCCATCTGTACCGCTCTGAGAGCGTGCTGATGCTGGGCGATACCTT
GAACGCCGCGCTGCAGTGGGAACAGACCGACGAGCAGGGCCCGTTGGCGGTCTGGCGCAC
GTATGATCCGGCCGGCCGTGTGCTGGAGAGCGCGATTGCCAATGGCCTGGGCGCACCGCC
GGACGGGCCGTTGCGTGGTCAGCAGGCCGCCGTGGTACCCGCGCGCCTGTTCCTGTTCGA
CCGACCCGGTGCGTCCAGCACCAAGCGTTACCTGGTGCAGGGCGACCGCGTGGAACTGCT
GGATGAACAGGACGGCTGGGTGAAGCTGCGCTACCGCAACCCGAAGCAGGGCGCGGTGGA
AGGCTGGATCAACGTCAACGATTGAAGAAAAAGGGGACGGAGGGAATCAAGTCGTTTGCG
GCACATACGACTTGATTCCCTCCGTCCCCTTTTTTGCGGAGGCATCACTTCATCGGGTCT
AGCCTCGGATGTTCCCCCGTTCGAGGATGTATCCGATGAGCAAGCGCGTGGCCGAAATCG
TGGTGGACGCCCTGCAGCAGGCCGGTGTCCGCCGTTGCTACGGCATCGTGGGCGATACGC
TCAACCATGTGACCGATGCGATGCATGGCAGCGAGATCGCATGGGTGCATGTGCGGCATG
AGGAAGTAGCAGCCTTTGCCGCAGGCGCCGATTCGCTGGTGAGCGGCGAACTGACCGCCT
GCGCCGGCTCCTGCGGCCCCGGCAGCCTGCATTTCATCAATGGCGTGTTCGAGAGCAACC
GCAACCGCGCGCCGATGGTGCTGATCGCCAGCCAGGTGGTGACCAGCGACCTGGGCATGG
AATTCCCACAGGAAGTGGACTTCAAGGCGGTGTACGCCAGTTGTTCGGTGTTCTGCGAGC
AGGTGCACAGCGCCGAGCAGGCGCGTCGCGTGGTCACCCTGGCCTGCCAGGCCGCGATCA
GCCGTCGTGGCGTGGCGGTGGTGATCCTGCCCGCCGATATCAGCCAGGCCGAAGTGAAGC
ACGATGTGCCGTTCTCGGTGCATTACACCCAGCCGGTACTGCGCCCGTCGGATGCTGAGC
TGCAGCGCATCGCCGAGCTGCTGGGGCAGGGCAAGCGCATCGGCATCTACTCCGGCGCCG
GTTGCCAGGGTGCGCACGCACAGCTGCTGGAACTGGCCCGGCGCCTGCAGGCACCGATCG
CGCACACCTCGCGCGCCAAGGACTTCGTCGAGCCGGACAACCCGTACAACATGGGCATGA
CCGGCATCTTCGGCATCGAATCCGGCTTCCACACGCTGATGGAGTGCGACACGCTGCTGC
TGCTCGGCGCCGACTTCGCCTGGGGCCAGTTCTACCCGGACAAGGCCACGATCGTCCAGG
TCGACCGCGATGGCAGCCATCTCGGCCGCCGCCATCCGGTGAACCTCGGCGTGGTCGGTG
ACATCGCACCGACGCTGGATGCCTTGCTGCCGATGTTGCCGCCGCGCGAGGACAGCAGTT
TCCTGGACGAATGTATCGAACGTCGCGACAAGGCGCTGAAGAAGCGCGAGCAGGAAGAAC
AGCCGGGCGAGGGCGAGCTTATCCACCCGCAGCATCTGACCGCGCTGCTGTCGAAGTACG
CCAGCGACGATGCGCTGTTCACCGCTGACGGCGGCTCGCCGATGGTCTGGGTGCTGCGGC
ATATCCGCGTCAACGGTCGCCGCCGCACGCTGACCAGCCTGCTGCACGGCACGATGGCCA
ATGCAATGCCGCAGGCACTGGGCCTGCAGAAGGCGTTCCCCGGCCGGCAGGTGATTTCGC
TGTCCGGCGATGGCGGCCTGGCGATGCTGCTGGGCGACCTGCTGACGGCCGTGCAGGAGA
ACCTGCCGATCAAGGTGGTGGTGTTCAACAATGGCTCGCTGAACTTCGTCGAGCTGGAGC
AGAAGGTGGAAGGCCTGCTGGACAACTACACCGACCTGAAGAACCCGGATTTTGGCCGCC
TTGCCGAAGTGATCGGCTTCCACGGCCGCACGGTGACGCGCAGCGAGGATCTGGAAGAAG
CGGTGCAGGATTTCCTGGCGCAGCGTGGCCCGGCGCTGCTGGATGTGCATACCAGCCGCG
CCGAGCTGGTGATGCCGCCGCAGATCGAGGCCAAGCAGGTGGCCGGTACCGCGCTGTATG
CAGCCAAGGCGGTGTTGAACGGCCGCTTCGACGACGTGAAGCATCTGCTGGTGGACAACT
TCCTGAAGAAGTAACGGGGTGGGTTTGATGCAGGGCTGCGCCCTGCACCCGCTACGAGCC
GGAGCCAGAGCAGAAGCGGGTTTCCTGAGGGATGGCGGGGTGGGTCCGGTTGCGGGGGAC
GCCGTAAACCCGTCCCTGGGGGCTTGGCCGCGGCATCCATGCCGCGGACACCCCCGCAAC
CGGACCCACCCCACCTTCGACAGTTTCCTGCGATCTGTCGGTAGATCCACGCCCTGCGTG
GATAGCGTGGAAATGATCGAATTGTTCGTGTAGAGCCGAGCCATGCTCGGCTCAGAGCGA
AGCGACCCGCTTTTGCTTTTGATCCTTTGATTCCTTTCCGTGGCTGGCACGCGCAAGGAA
TTATCAGGGGCCGGCCGGGATGGGCTGCGCAGGACCGTTGGCGCCATGGATGGCGCCATC
GAGCCCCCAGGGATGGGTTTACGGCGTGTCCTGCGCAGCCCATCCCGACCGGCCCACTCC
GATAAAGCTGCTTTTGACGACCCCCCAGCCACGAGGGGCTCCGCCGTTGGCTGGAACCCA
TCATTCCACGACGGAATTGGCGCGCTGGCCCCGCTGGGCCTACCATCGGCGGTCCCCACC
CCCACCGCCCCTTCCATGTCCGCTCCCGCTTCCGCCGCACCGCGTCGCTGGTTCGTCGCC
GGCGACTTCAACGGCTTCTTCGGCCTGGTCGTCGATAACCTCTCCATCCTCGGCTTCATC
GCCATGGCCCTGGTCGGGATCTTCCAGTTCCCCGCCGAAGTGGTGTTCGGCCGCATGTTC
CCCGGCACCGCCTTCGGCGTGCTGGTCGGCAACCTGCTGTACACCCTGATGGCGCGCCGG
CTGGCCGCGCGTACCGGCCGCGACGACGTCACCGCCATGCCGCTCGGTCTGGATGCACCG
ACCAGCATCGGCATGGCGCTGCTGGTGCTCGGCCCGGCCTTCATCGCCTTCAAGCAGCAG
GGCATGGACCCGCATGCTGCGGGCATCGCCACCTGGCAGCTGGGCATGGCCGCGCTGGTC
ATCATGGGCGTGCTCAAGTTCGTGTTGTCGTTCTTCGGCGAAGCGGTCACCCGCGCGCTG
CCGCGAGCCGCGCTGCTGGGTTCCATCGCCGGCATCGCGCTGGTGCTGATGGGTCTGCTG
CCGCTGCTGGAAACGCTGCGCTCGCCGCTGGTCGGCTTCACCACGCTCGGTTTGCTGCTG
TACGTGCTGATCGCCAAGGGCAAGCTGCCGGTGCGTGGCCCGGGCGTGCTGCTGGCCTTC
GTGTTCGGCACCGTGCTGTACTACGGCCTCGGCCTGGCCGGGCTGGGCGCACCCGGCTTC
CATGTACCGGAGTGGGTGCCGCCGCAGGTGGTGCTGCCGCTGCCGACACTGGGCTTCCTC
GACGGCCTGCCCACCGCGATGACCTACCTGCCGCTGCTGCTGCCGTTCGGCCTGCTGATG
GTGGTCGGTGGCATCAACGTCTCTGAAAGCGCGCGCGCAGCCGGCGACGACTACCGCACC
CGCGACATCCTGCTGGTGGAAGCGGTGGCCACGCTGGTGGCCGGCGTCTGTGGCGGCGTG
GCGCAGACCACGCCCTACATCGGCCAGCCGGCGTACAAGCACATGGGTGCGCGCAGCGGC
TATACGCTGCTGACCGGCCTGTTCGTCGGCATCGGCGGCATGCTCGGCATCATCTCCGGG
CTGGTGCAGTGGCTGCCGCTGGCGGTGCTGGCACCGATCATCGTGTACGTGGCCATCGAT
ATCACTACCCAGGCCTTCCAGGCCACGCCGCGTCACCACACCGGTGCGATGGTGTTCGGT
TTCCTGCCGTCGGTGGCGTACCTGCTGGCGATCAAGGCACCCGGCTGGATCGCGCCGGAC
CAGCTGCCGCAGCTGCTGAGCAAGCTCGACGGCCATGGCCTGCCCGAGCTGGCGGTGATC
TTCACCCTCGGCAACGGCTTCATCATCACCTCGATGCTGTGGATTTCGGCGGTGGCGGCG
ATGGTCGATGGCCGCCTGCGCCGTGCCTGCGGCTTCCTGCTGGTGGCTGCGGTGCTGACC
CTGTTCGGCCTGATCCACTCGGTGGATCCGCGCGGTGGCATCTACCTGCCGTGGGAGCTG
GACGGCCTGGCGCGCATCATCAGCTGGCAGTTCGCTGGTGCCTACGTGGCACTGGCGTTG
CTGCTGGGGTTGCTTTCGCTGCAGAAGCAGCCGGTGCAGCCGCTGGGTGAAAACAACTGA
CCCAACGGTAGTGCCGGCCGCTGGCCGGCATCCTCATGGGCTTCGGTCGGATCGTGCAGC
TGCCGGCCAGCGGCCGGCACTACCGTTCGGCGTCCAGTTCCGGGTAGTGGCGGAAGATGC
CGTTGGTGTTGAACGCCAGACGTCGTTCCGAGGCCAGATAGGCGGCGATGTTCGGCCGCT
TCGCCACCCGCGCCTGCAGCGCACGCAGCAGGGGCAGGGTCGGCGCCAGTGCCTGCATGC
GGCGTGGAAACATGTAGTCCAGCCCACTCAGTAGCTGGAACAGCGACAGATCCACGTAGG
AATGCTCGCGCAGTGCATGGCGGCCACCGTTGGCGGCCAGCACCCGTTCGAAGTAGCCCA
GGAACTTCGGCAGGCGCTCGCTGCGCAGCGACGCGGCACGTGCCTTGGCCTCGGTCTTCT
GCGCTTCGTAGTACTTCGATGCGGCAATCGGATGGTGGGTGTCGTGCACCTCGGCCACCA
GGTCGGCGATGGTCAGCTGCAGTTGCAGCGCCTGCATCCGCCGCGAGGCCGCCTGTGGCA
CCAGGTCCAGCGTCGGGCCGAGGAAATCCAGGATCGCCGCGACCTGCGCGATGACCTGGC
GGCCGGCCTTCAGGAACGGCGGTGCAAAGGGCTGTGGCCCGTCACTGCTGCCATCCAGGA
ATGGCTGCATCACCGCATCGCCGTGCACCCGCGCCATGTCGATGTAGTCGGCGCCGGCAT
CTTCCAGCGCCAGTCGCACGAACTCGCCCCGGCCCTGGATGCCGGTCCAGTAATACAGCG
CGTACTGCATGGCAGTGTCTCCGCAGGACAAGGCCCCCAGCCTCGCGCGCGGCATGCAAA
GCAGGCGTGAGCGCGGTTCTGGTGCAGGGCGAACCCGAACGGCAGCGGAACCGGTGGGGA
ACCGGCTGCAATCGGTGGGGTCACACCTTCTCCATGCGTGTGAAACGAGGTGCTGCATCA
TGCAGAGTGCAAAGGCGGTATGGCCCTGGGTGCTGGGTGTGGTGGTGATCGGCGGCGCGG
GCGGTTGGTTGTTCCGGGATCAGCTGAAGCACTTGGCAGACGGTGTTTCGGTGCCGGTGC
AGTCAACCCCCGCCAGTACCGGCGCGCCGCCACAACCGCAGGCGGCCGCGCAGCCCGCGC
CGGCACCACCGCCGATCAGGCATCCGCTGGATACCGAGGCCGCGGCCGACCCGGCGCTGC
CAACGCTGGCCGATAGCGATGCGGCGGCCTGGGGCGCATTGAGCCAGCTGTTCCAGGGCG
AGGGGCCACTGACCCTGCTGCTGCGCGACCACCTGATCCAGCGCCTGGTTACCCAGCTCG
ACAACCTGGACAAGCCCAGCGTGCCGCCGACCGCGCTGGCCGCGCGGCCGCTGCCGGGCA
GCCTGCAGGTCGAGCCGGGCGAGGGCGGCGAGCACATCGCTGCCAGCAACGGCGCGCGCT
ATGCGCCCTACGTGCAGGCCTTCACCGCGCTGGACCCGGCGGCAACGGCTACTGCCTACA
AACGCTTCTATCCGCTGATCCAGCAGGCCTATCTCGACCTGGGCCGGCCCGACGGGTACT
TCAATGATCGCCTGGTCGCGGTGATCGATCACCTGCTGGACACCCCGGAACTGGCCCAGT
CCCCAGTGGTGCAGCGCGATGAACGCGGCCGCTACCGCTTTGTCGATCCCACCCTGCAGT
CGCGCTCGATCGGGCAGAAGGCGCTGCTGCGGATGGATGCCGCCCAGGCGCGGGCGGTCA
AGCAGCAGCTGCGGGCGATCCGCAGCGCGATCACCCGCTGAGCCCGTTCACCGCGTAGAA
CTGATCGGGATCAACGCGCCGACCACACCGGTTCCGGCATGCTGGCCGAAGCCTGACTGG
CCTCGGGGTGCAGTCGCAGCCACCCTTGAAACCGGGTGGGGCAACCGCATCTTTCCAGCA
TCGCCGGCGCGGGCCGGCCCTGATGACCGATGAGGATTCGCAATGCGGATGGACAAGCTC
ACCTCGCGTTTCCAGCAGGCGCTGGCAGACGCACAGTCGCTGGCCGTGGGCCGCGACAAC
AGCATCATCGAACCGGTTCACCTGTTCAGCGCGCTGCTGGACCAGCAGGGCGGCAGCACG
CGTCCGCTGCTGGCCCAGGCCGGGGTGAACGTGCCGGTGCTGCGCGAGCGCCTGACCGAG
GCGCTGGATGCGCTGCCGAAGGTGTCCGGCCAGGCCGGCAACGTCTCGATGGGCAACGAC
CTGGGGCGCCTGCTGAACCAGACCGACAAGCTGGCCCAGCAGCACGGGGATGCCTTCATT
GCCAGCGAGTGGTTCGTGCTGGCGGCGCTGGACGACGGCGGCACGCTGGGCATGGCGCTG
CGCGCCGCCGGTGCCGACAAGACGCGCCTGCAGGCGGCCATCGACAAGCTGCGCGGCGGC
GAGAACGTGCAGTCGGAGAATGCCGAGGAACAGCGCCAGGCGCTGGAGAAATACACCATC
GACCTGACCGCGCGTGCCGAGAGCGGCAAGCTCGACCCGGTGATCGGCCGAGACGAGGAG
ATCCGCCGCACCATCCAGGTGCTGCAGCGCCGGACCAAGAACAACCCGGTGCTGATCGGC
GAACCCGGCGTGGGCAAGACCGCGATCGTGGAAGGGCTGGCCCAGCGCATCATCAACGAC
GAAGTGCCCGAAGGCCTGCGCGGCAAGCGCGTGCTGTCGCTGGACATGGGCGCGCTGATT
GCCGGGGCCAAGTTCCGCGGCGAATTCGAGGAGCGCCTGAAGGGCGTGCTCAACGACCTG
GCCAAGAACGAGGGCCAGATCATCCTGTTCATCGACGAACTGCACACCATGGTCGGCGCC
GGCAAGGCCGATGGCGCGATGGATGCCGGCAACATGCTGAAGCCAGCGCTGGCACGCGGC
GAGCTGCACTGCATCGGCGCCACCACGCTGGACGAATACCGCAAGTACATCGAGAAGGAT
GCTGCGCTGGAGCGTCGCTTCCAGAAGGTGTTCGTGGGCGAGCCGTCGGTGGAGGACACC
ATCGCGATCCTGCGCGGCCTGAAGGAAAAGTACGCCGTGCACCACGGCGTGGAGATCACC
GATCCGGCCATCGTCGCGGCTGCGACGTTGTCCAACCGCTACATCACCGACCGCCAGCTG
CCGGACAAGGCCATCGACCTGATGGACGAAGCCGCCTCGCGACTGCGCATGGAGATCGAC
TCCAAGCCGGAAGAGCTGGACCGCCTTGAGCGCCGGGTGATCCAGCTGAAGATCCAGCGC
GAGATGCTGAAGAAGGAGAAGGACGAAGCCTCGCGGCAGCGCCTGGCCGACCTGGAAAAC
GACATCGACGGGCTGGAGCGCGAGTTCTCCGACCTCAATGAAATCTGGAAGTCGGAGAAG
GCCGCGCTGCAGGGCGCGACCAAGATCAAGGAACAGGTCGAGCAGGCCAAGCTGGAGCTG
GAGGCCGCGCAGCGCCGCCAGGATTTCGCCAAGATGAGCGAGATCCAGTACGGGCTGCTG
CCGCAGCTGGAAAAGCAGCTGGCCGCGGCCCAGGAGGCCGAGCACAAGGACTTCAAGCTG
GTGCAGGACCGCGTGACCGACGAGGAGATCGCCGAGGTCGTATCGCGCTGGACCGGCATC
CCGGTCAACAAGATGCTCGAAGGTGAGCGCGACAAGCTGTTGCGCATGGAAGAGGTGCTG
CACAACCGCGTGGTCGGCCAGGAAGAAGCGATCAAGGTCGTCTCCGATGCCGTGCGCCGT
TCGCGTGCGGGCCTGTCCGATCCGAATCGCCCGGCCGGCTCGTTCCTGTTCCTCGGCCCG
ACCGGCGTCGGCAAGACCGAGCTGTGCAAGTCGCTGGCCGAATTCCTGTTCGACAGCGCC
GACGCGATGATCCGCATCGACATGAGCGAGTTCATGGAGAAGCACAGCGTCGCCCGTCTG
ATCGGCGCGCCTCCGGGTTACGTGGGCTACGAGGAAGGTGGCTACCTGACCGAGGCCGTG
CGTCGCCGTCCGTACTCGCTGATCCTGCTGGACGAAGTGGAGAAGGCGCATCCGGATGTG
TTCAACATCCTGCTGCAGGTGCTGGACGATGGCCGCCTGACCGATGGACAGGGCCGCACC
GTGGACTTCCGCAACACCGTCATCGTGATGACCTCGAACCTGGGCTCGCACCAGATCCAG
GACATGAGCGCCGACGACAGTCCGGAGGCCTACACGCAGATGAAGGCGGCGGTGATGGGC
GTGGTACAGGCGCACTTCCGTCCGGAGTTCATCAACCGCCTGGACGACATCGTGGTGTTC
CACCCGCTGGACAAGCAGCAGATCAAGCAGATCGCGCGCATCCAGATGCGTGGGCTTGAA
AAGCGGCTGGCCGAGCGCGGGTTGAAGCTGGCGGTCTCCGATGCGGCGTTCGACCTGCTC
GGCAACGTCGGCTTCGATCCGGTCTATGGCGCACGCCCGTTGAAGCGTGCAATCCAGTCG
CAGCTGGAGAATCCGCTGGCGCAGCAGATCCTGTCCGGTGCTTTCGTCAACGGCGATACC
ATCGAAGTCGGAAACGACGGTGGCCGCCTGGTGTTCGCCAAAGCGTGATTCACACGGGGC
GCTGCCTGGCCGCAGCGCCCCGTTTCCTGCGAAGTGGGCCGGGCAATGCCCGGCGCTCAC
TCAGAAGCGGTGCGTATAGCCGCTCATCAAGCCGAACTGGTTCGCCTTCTGCACGATCGG
GCTGTCGGCGGCATCACCGAGCAGGCGCGTGCCTTCGGCCGAGATGTACCAGTTGCCGTT
GCGGCCCACGCGGTGGCTCCACTTCAGGCCGACACCGGCACTGACCAGGCCGGCTTTTGG
CTTGTGCTCGGCAAAGCCGGTACGCGCCGCCTGTTCCGGGCTGACGCCGTACCAGGTCTG
CATGTAGCCGCGGTTGCCGTAGTCGGTGGACACGCTGCCGCTGACCACGCCGCCGGCCAG
GTCGAACAGCGGCATGCTCAGGTTCAGATGGATCTGCTGGGTGGCCAGGCCGTTCTCTGC
CTTGTCCTCGTCCTTGCGGGTGAACTGCCAGGAGCCGCTCAGCACGGCTTCGCCCAGCGT
ATAACCAGCCGAGACGCCGACCAGGGGACGGGCATCGATATCACCCATGCCGCGCAGGAA
GTCGGAACCGCCGAGCAGCGAGTCCTTTTCCTTGCGGATGCCGCTGGCGCCGACATACGC
GCGCACGCGGGTGTGCTCGCCGATGGAGGTGCCCCAGCCAATGCCACTGGTGCCCAGAAA
CCATCCACCCGGCGAGGTGACATCAAAGGACAACGACGGCGTCGCACGATACTCCTCGCT
GCCGCTGTAGCGCGGCGCCACGCCACCGCCGGCAGCGACCTCGAAGGTCCAGTGGTCATC
CTTGGCGTGGGCGATCGGTGCGGCGAACAGCGGCAACAGGACCAGGCAGAGCAGGGCGGG
GGAACGGCGAAGCTGGGACATGGAAACTCTCGACAATGGGAGGAAGGCAGCACGCGCATC
CGGCGAGTGCTGCAGGGTCGCTAGCGTGGCGATACGCCGGCGACCGATCCGTCCGCAGTT
GTGCGGGAGTTGTAATCAACTGTAACCGCGCCCAGGGGCGTTCAGCTGGCAGCCAGCGGC
CAGTGCATTTCCATGCGCGCGCCGCCCAACGTGGCGCGGCTGATGCGAAGTTCGCCGCCG
TGGCGGACGGCAATGCGGCTGACGATGGCCAGGCCCAGGCCGAAGCCCCCGGTATCGCGG
CTGCGGCTGTCATCCAGGCGGGTGAACGGGCGCATCACCTTTTCGCGATCGGCCTCGGCA
ATGCCGGGACCGTCGTCATCCACACGCAGGCAGGCGCGGCCGCTGACACCGACCAGCGAG
ACTTCCACCTGCGAACGCGCATGGCGCAGCGCATTGCCCACCAGATTGCTGAGTGCCAGC
TGCAGCAGGCGTGGTTCGGCATCCACCCGCGGCAACGCACTGGGCTGCACGCGCAGTACC
ACCCCGGCACGTTCGGCATCACGGCGCGCATCGGCCAGGCAGGCCTGCAGCCAGTCGTTG
GCTTCGATGCGCTGCATCGGCTCGCCCTCGCTGGGATGCTCCAGCCGTTCGTAAGCCAGC
AGTTCGCTGACCAGCCGGTTGAGTTCGGCCAGATCGCCGTGCAGGCCCCGCGCCAGCCGT
TCGCGGCGTTCGCGGTCATCGCTGTCCTGCATCAGGTCCAGGCCGAAGGCCACGCGCGCG
ATCGGCGTGCGCAGCTCGTGCGAGATCGCATGGGTCAGGTCGCGCTGGCGCTGCACCAGT
TCGGCCACGCGTGCCGCCATGCGGTTGGAGTGGTCGACGATGACCCGGATCTGCGAGCGT
GGCGAGACCTGGGCACGTGCCTGCAGATCGCCCGAACCGATGCGGTCGGCATGCCGGCGC
AGCGCTTCCAGGTCGCGCCAGAGCAGGCGCACCCACGCGTACAGGCTGGCGCCCACCAGC
AGCAGGATGCTGAGGTAGGCGGCGATGGTCATGTACGTCGTCATCTGCACCGCGCCAGGC
AGGCGCAGGTGCAGCCAGCGGCCATCGCTGCCCTCGATGGGCAGCAGGACCTGCTGGTAT
TGATCGCGCACGATGAAACCATCGGCCTTCACGGCCACCTGTTCCTGCGCGTCGAGTGCG
GGAGGTTTGTCGAGCAGGGTCAGGGCGATGCCGTAGTGTGGCTGCCACTGCTGCAGGCGC
TCACGCTGCTGGTCGGCATCCAGGCCGGCCAGGCCACTGCGCAGGGCGTACACCTGACCA
CGCACCTGCTGGACGAAGACGCGATCCTGCACGGGCGTGTAGATGCCGTCCAGGATGTGG
TTGAGGAAGAACACCGACACCAGGAAGCAGGCACCCGTGATAAACCACAACCACAGGAAC
AGCCGCTTCATGCCGTCCAGGCCGACGGATTGAACTGGTAGCCACGGCCCCACACGGTCT
TGATCCGCCGCGGTTCGCGCGCATCATCACCGAGCTTGCGGCGCAGCTTGCCGATGCTGA
CATCAACACTGCGGTCCAGGCCGTCAAAGCCGATGCCGCGCACCGCCTGCAGGATCTGGT
CGCGCGACAGGATCTGCCCCGGCTGGCTGGCCAGCAGCCACAGGATCTCGAATTCCGTGG
TGCCCAGCTCGACCGGTTGACCGTGCAGGTGCACTTCGCGCTGCATGCGGTCGATCAGCA
GTTCGCCATGCATCAGACGGCTGGGTGTACCGGTGTTGCTGCTGCCATGGCGGCGGCGCA
GCAGGGCGCGCAGGCGGGCCAGCAGCAGGCGCGGCTCGATCGGTTTGTGCACATAGTCAT
CGGCGCCCGATTCCAGGCCCAGCACCTGCTCGATGTCGTCTTCGCAGGCGGTCAGCATCA
GGATCGGCACGTCGGAGAAGCTGCGGATCTGCCGGCACACGTCGATGCCGCCGAGGCCGG
GCAGCATCAGGTCCAGTACCACCAGCTCGGGCGCATGCTGGCGGCAGGCCGCGCCGGCAA
GGTCACCGCGTGCCACATGCTGCACGGCGAAACCATGTTCGTGGAGATAGTCGCTGACCA
GCTCGGCCAGGCGACGGTCGTCCTCCACCAACAAGACCTGGGTCGGGGTACCGTTGGCGG
TGGGTGTCCAGGGGGATGGCTGCATGCGCGTGGGGCCTCCGTGCCCGGGCAGGAGCGCCC
GGCGGCGAAGCCTATCAACGCCCCGTGACCGCTGCCTGAATCGCGGCCAACCTGATAACC
CCCGGTATGGACGTCATCGCCAGCAGCTTTCAGCGGCCGGCGACGGCTGGCCTATGGTGG
CGGTTTCCCCGGATGGAGCCTGGCGCAATGAGCGACCCGCAGTGGCAACTGGAAGCCCTG
GCCGTACACGGCGGCTACCGTCCCGACCCGACTACCCGCGCGGTGGCGGTGCCGATCTAC
CAGACGGTGGCGTATGCCTTCGATGACACCCAGCACGGCGCCGACCTGTTCGACCTGAAG
GTACCGGGCAATATCTACACGCGCATCATGAACCCCACCACCGACGTGCTGGAGCAGCGC
CTGGCCGCGCTGGAAGGCGGCATCGGTGCGCTGGCGCTGGCCTCGGGGCAGGCCGCGATC
ACCTATGCCATCCAGACCATTGCAGAGGCTGGCGACAACATCGTCGCCTCCAGCGCGTTG
TATGGCGGCAGCCTCAACCTGCTGGCGCACACCCTGCCGCAGTACGGCATCCAGGCGCGC
TTTGCTGATCCGGCTGATCCTTCTGCGTTCGCCGCGCTGATCGACGAGCGCACCAAGGCG
GTGTTCGTCGAATCGATCGGCAACCCGCGCGGCAACGTCACCGACATCGCTGCGATTGCG
GAGGTCGCGCATGCCGCTGGCGTGCCGCTGATCGTCGACAACACCGTGGCCACGCCGTTC
CTGCTGCGCCCATTCGAGCACGGCGCCGACATCGTGGTGCATTCGCTGACCAAGTACCTG
GGCGGCCACGGCACCAGCCTCGGCGGCGCGATCATCGATTCCGGCCGCTTCGACTGGACC
GCACAGCCCCAACGCTTCGCGCGGCTCAACCAGCCCGACCCCAGCTACCACGGCGTGGTC
TATACCGAAGCCCTGGGGCCAGCGGCCTACATCGGCCGCGCGCGGGTGGTGCCGCTGCGC
AATACCGGCGCTGCGTTGTCGCCGTTCAATGCGTTCCTGATCCTGCAGGGCATCGAGACC
CTGGCCCTGCGCATGGAACGCATCAACGCCAACGCACTGGCCGTCGCGCAGTTCCTGAAG
TCACACGCAAAGGTGGCGTGGGTGCGCTATGCCGGGCTGGCCGACGATCCCGAGCACGCC
GCCGCGCAGCGCTATCTGGGTGGGTACGGCTCGGGCGTGCTGACCTTCGGCCTGCCGGGC
GGGCGCGAGGCAGGGGCACGTTTCCTTGACGCGCTGAAATTGTTCACCCGCCTGGTCAAC
CTGGGCGATGCGAAGTCACTGGCCACCCATCCCGCCTCGACCACCCACCGCCAGTTGGAT
GCGGCGGAGCTGGCCAAGGCCGGCGTCAGTGAAGACACCGTGCGGCTGTCGATCGGCATC
GAACATATCGGCGACCTGCGTGCCGACCTGGAGCAGGCCCTGGCCGGCGCCTGATAGCCA
CACGCTTGGTCGTCATCGCCACAGGCGATCACCACCCGCGCCGCGATGGGTTACGGTGGA
ACTGCCTCTCCAAGGCGTGGCAACGTGGCGATCCAGATCCCCGGTCGATGCGGGTCGACC
GGGGATTTTTTTGTTTCCGGGGTCAGATCCGTTTTCCTGTGGAAAACGGATCTGACCCCA
TGCGCCGCCGTGTCGACCAAGGTCGACACCCACCAACAGCAGCCGGGACGCGCCCCGCCA
TCCCACGGAGAGTGAGCTTTTGCCGTTGCCGTTGACGTTGATTCGGCAGGTGCAGGGCTG
CAAGCCCTGCCGCACGCACACCCCTCACACCACCGGAATACTGTGCTGGCCCAACCCGCG
ATACGGCGGCGTGGCCATCACCATCTCCGCCAGCGAATACGCCAGCTCACGTTCGGCCAT
CACCGTGCCATCCGCACCGTGTTCCAGCAGATGCTTCACCTCGGCGTCGCTGTGCGCACG
CGCCAGCAGGGTCAGGTCCGGGTTGATCGCCCGCAGCTTGGCCAGTGCCTCACCGGCTTC
CAGCGGCTGCGGAATCGCCAGCACCGCGATCTTCGCGCGTTCCGGATGGGCCTCGGCCAG
CACCCGGTCGGCAGCGGCACTGCCGCGGATCGCCGCCAGGCCCTTGGCGTGCGCCTGCTC
GACGTGTTCCTTGTTGTCATCGATCACCAGCACCGGCACGCCACGGTCGCGCAGCACCTG
CGCCAGTTCGCTGCCCACCCGGCCATAGCCGATCACGATGGCGTGGTCATGCAGGTCGCG
CGACGGGCCGATCGCTTCGGGCGGCTCGGGTACCTGCGGAGACTGCTCCTGCTTGGCCTG
CCAACGGTCGAGCAGGCCGAACACCAGCGGGTTGAGCATGATCGACACCAGCGCACCGGC
CAGTACCAACGACTGGCCCTCCTTCGGCAGGATCTGCAGCGCCACGCCGAGGCCGGCGAT
GATGAAGGCGAACTCGCCGATCTGCGCCAGGCTGGCCGAGATGGTCAGCGCGGTGCTGGT
CGGGTGGCCGAACGCACGCACGATGAAGAACGCGGCGGCCGACTTGCCGAACATGATGAT
CAGCACCGTGGCCAGCACCTGCCACGGGTGCTGCACGATGATGTTGGGGTCGAACAGCAT
GCCGACCGACACAAAGAACAACACCGCGAACGCATCGCGCAGCGGCAGCGAATCATGCGC
GGCCTTGTGGCTCAGCTCCGATTCGTTGAGCAGCATGCCGGCAAAGAACGCGCCCAGCGC
GAACGAGACGCCGAACAGCATCGCCGAGCCGAACGCCACGCCCAGCGCGATCGCCAGCAC
GGACAGGGTGAACAGCTCACGCGAACCGGTACCGGCGATGCGTTCCAGGATCCACGGGAT
GACCCGGCGCCCGACCACCAGCATCACCGCCACGAACAGGCCCAGCTGCACGAAGGTCCA
GCCGATGTCGGCCAGCACGCTGCCCAGCGAGTGCGATTCCTTGGCCGCGTCGGGGCCGAA
CACGCCGGCCATCACCGGCATCATCACCAGTGCCAGCACGCAGGCCAGGTCTTCGACGAT
CAGCCAGCCGACCGCGATCTTGCCGCGCATCGTCTCCAGCAGACGGCGTTCTTCCATCGC
CCGCAGCAGCACCACGGTGCTGGCGGTGGCCAGCGAGAAACCGAAGATGACGCCATGGAT
GGCCGGCCAGCCCATCAGCGAGGCCACGCCCCAGCCGAGCAGGGTGGCCACTGCGATCTG
CCCAATGGCACCGGGAATGGCGATGGCCTTGACCGCCATCAGGTCCTTCAGCGAGAAGTG
CAGGCCGACACCGAACATCAGCAGCATCACGCCCAGTTCGGCCAGCTGGTTGGCCAGCGC
CTGGTCGGCGACGAAGCCGGGGGTGAACGGACCTACGCAGATGCCAGCAACCAGGTAACC
GACCAGGGGAGACAAGCGGAGCTTGTTGGCCAGCGCGCCGAAGATGAAGGCGAGCCCCAG
GCCAACGGCCACGATGTTGATCAGGTCGGTGTCATGGTGCATCGGCACTCGCAGGAAATC
GGGGGGATGCCCGATTTTCACCGATGCGGCCACATACGGCAAACCCGGCCAGCGTATCGG
ATCGTTGCGTGGGCGGAGCCATCAGTGGTCGGCGTCCGACCTGGCGTGTGCAGGGCGATC
GAGGGTGGCGCTGTCGGGATCGGACCTAATTGGGGTGACCCGTTCCTCTGGACCGTGAAC
CGGAGCCAGGCCGACGCCACCCGAGAAAGGCACGGGAAGGGGGATGGGTTCGATACGCGG
CGGCGCCATCGCAGGACTCTTTGCCCCTGTGCGCCAAGGTTTTCAGTCGATCCAACGACA
TACGAGGGTGGGAAGTCATTCTGGTGGCGCGCGTTCTGGGCAGGACGCCTGAGGTCTGGC
CGAAGTTTTTCCGAGCCCCGCACGCGTCACCATGTGCTCATTGCCCCTTCTGCTTGCCAA
CCAGGCGGGGCCTGCTCTCTAGATCGCATGGGTGAACAACCGCATGAAGCTTCCCGACAT
TGAATTAGTGATTCAGGCGGTAGGCCAGGACACGAGTTCTGCCTCCCTGTCCCGGTTGCT
CCTTGAACTGGAAATCGGCGAGGTCGACTTCCGTCGCTATCCGTTCAACTTGGCTGGAAG
GCGAATATGGACCGACAGCGAGGGGGCGCTGCAGTTGGAATTCAAGGACATCGGCCTGCT
GAAGGACATTCCATATCACGGTCTGGACGATGGCCCATGGGTGCTGACCGACGCGATCTT
CTGGGGAGTCAGGAAAAACAAGCGGGCCTACGCTGGATCTTTACCCCACGGACTGAGCTT
TTCCATGCTGCGTCCACATATCAGGGACCGACTTGGCGCTTTGGGTGCAGGGAACGCTGT
CGAGATGGGCTTTTCTGGAGAAGTGGATATCTGGTGGGTCAGCGGTCTGAAGCTTGCGGT
GGATTTTTCTGGTCCCGGAGATTCGATTCACTGCGTATCCGTTGGCATTCCGGTGGACCG
TCCTGATCGCCGGGCGTACGCGCGGCGTGTGTGCTTCTCGCCCGTATGGACAAGGGACCT
TGATGAATCATCCAGCCATTGAAGAGTTCATCGCTGCGATCGGCAGCGATTCAGAATCGC
AGGAGCTCGAAACCATATTTTCGAGGATTGGAATCCAGCTTCAGAATCTGGATGATTACC
GCATGGGTGTCAGTGGTCACCGGATCTGGGCAGATGACGCTGCTGGACTGCAGCTTGAAT
TCAAGGATGCCGGTCTGGTCTCAGAGACCGCCTATCACGACATCGATGATGGCCCCTGGA
TGCTCGCCGACGTGATCTTCTGGGGCTGGCGAAATGACACCGGCACCCAGTATGAAGGGC
CGATGCCTTTCGGCCTGAACTTCCTGATGTCCAGGGACCAGATCAGGTCGGACGTATCTG
CCGATCTGGGGGCGCCAATGGTGTTTGGTCTGTCTGGTAATGTCGACGCATGGATGCTCG
GAAAGCTGGAGCTGGCTGTCGACTACGACGGTGAAAGGGGAGTCCGTTGCGTCAGCCTGG
GGCTTCCACCAGAGGAATGAATGGACCTACAGGCGATAACGGCGCTGTTTGGCAGAAGCG
CCACTGACCCAGCCGTCTCAACGATGCTGCAATCGCTTGGCGTCAGGCGAAGGCCAGAGC
TGGCCCGTCCTGCAAAATGCCCTTACGAGGCGATTCTGCGTGTGAGCGCGCGGGGCATGC
TGTTCTCTTTCAGCGAGCGCAACTACTGGAACGGGCGATCCGTTGCTTCGCACGGCAAGA
GCGGTGAGCTGATCTTCACCAACGTTGCGGTGACAGCCGGCATTCCGGATGTCATGCGCA
GGTACGAAGGCGATCTGCCGTTTGGCCTGCAATGGGAGGACGACAGGACGACCGCTCGCG
AAAGGCTCGCCACGGCGGGCTTTGGGGATAGCTTGCACGCCGGCAGGCGTGACGCGTGGT
GGTTGCCTGACTACCGCATTCGTCTGACGTATCAGGCTGGATGCATCAAGCAGGCAGGAG
CGTGTGGGATCTTTGATATCAGCTTGGGAATTCCCATGCGTCCGTTGGCTTGCGCACCGG
CAACGCGCGAGTACCCTTCAGCGGAGCAGGTGCTCGCTGTCCTCGGCAGATCGACCGAGG
ACGCTGATTTCCATGCCGTGTTCCGGGAGTTTGGTCTTGCGAGTCTGATGGCGGAGTCGA
GCAGGGAGGTCGTCGATAGATCCGGCGAGCATGGCTTCATCCTGTACTTCGACAGCAAAC
GGGGCACGCCCGGTGGCCATCCGGTATGCACGGGTATCAGTTTCGTCCGCGATCGATTGG
GAAACTCAAGAGCCTGGGCTGGGTCGCTGCCATTCGGTCTTCAGTTCGATGATCCGCCGT
CCATTCTCGAAGAGCGCATTGGCCAAAGAGCCAGTCGTTGGCACGATGAACAGACATTTG
GCAGCGCGAGCTGGATGCTTCCTGGTCTTCAAGTGAACGTGAATTTTGACAGTCTGGATA
ACTGTCTCGAGTCTGTCCGTGTGATCGCAGAAGGTCATCGCACGTCCAATTGCCAGCCGC
ACGGCTGATCTTGCTCGCAGCACATAGCAAAACACCCGCCGGATCATTCCGGCGGGTGTG
AGAGATGCGGCGAGGGTATGCCGGCCAGCGGCCGCCACTACCAGAGCCTCGCTTACCAGG
TGTACTTGATCCGCCCGTACACATACGCGCCGTTGAAGCCGAACGGCGAGTAGTTGCTGT
ACGGCAGCATGCCGAAGGTCGAGTTCTGCAGGTCTTCGGTGCGGTCCGGGTACTTGTCCA
GCAGGTTGTCGGCGCCCACGGTCAGGGTCCAGTTGCTGCTCGGCTTGTAGCTGGCCGAGG
CATCCACCACCCAGGCGTCGCCGTAGGTCTGGTCACGCAGCGCGGTGGCCGAGTTGCGCA
CGGTGAATTTGCCGTAGCGGGTGGCGGCCAGGCCCAGTTCCCAGTGGTCCGAACGCCAGG
TGCCGCTCAGGATCGCCTTGTCGCGCGGGTAGCTGTCCTCGATGCGGCCAATTTCGTCGC
GACCGATCAGCGACTGGGTCAGGCCCAGCGTTCCGAACACCGCCGGGGTGCCGCCAACGC
GGCGCACTTCGGTGTCGTTGTAGCTGTACGCAGCGGTCAGCTCCAGGCTGCTGGCGTTGA
ACGGCACCGTATAGCTGGACACGAAGTCGACGCCACGGGTGCGCGTATCCAGGCCGTTGG
TGAAGTAGGAGAACGCGGTCACCTGCGGCAGGCCCAGGGTGCCCAGCAGCGCGCTGGTGG
CCGCGTTGGTGGTGATGCTGGACGACAATGCGATGCGGTCATCGATGTCGATCTGGTAGG
CGTCGACGGTGATATACAGGCGGTCGACCGGCTGCAGCACCAGGCCCAGGCTGTAGGAGG
TGGAGGTCTCGGCCTTCAGCGGCGAGGCGCCCAGCGCCTGCGCGGCCGGGCTGGTGGTCG
GGAAGGTGCCACGCTCGACGAATACGCCATTGAGGAACTGGCTGGTGACCGCCTGGTAGC
CCTGCTGCGCCAGCGACGGTGCACGGAAGCCACTGGAGGCGGTGGCCCGCAGCGCGACCT
TGTCGGTGAATGCATAGCGCGCCGAAAGCTTGCCGGAGAAGCGGTCGCCGAAGTCCGAGT
AGTCCTCGTAGCGGCCGGTGATGCCGGCCGAGAACTTCTCGGTCAGGTCCGCTTCCAGGC
CAGCATAGACCGCGTAGTTGTGGCGGTCCGCATGCACTTCATTGGTCGGGGTGAAGCCCG
CGAAGCCCTGCGCGCCGCTGCCTGTGTACGAGTTCAGCTCGCCCGGGTTCTGGTCCCACT
TTTCCTTGCGGTACTCACCACCGAAGGACAGCGTGACCGGGTAGGCCAGGCCCCAGTCCA
GCGACTTGGTCAGGTCGGCATTGAAGATGTCCTGCTGGTATTTCAGCGTGCCGTCGTAGA
ACGAGCGCGGGCTGGTTGCGCCGAGGCTGTAGTTGATGCTGTTGCGGGTGTGGAAGTCGA
GGGTGTTCTCGCCGTGGTTCAGGCTCAGGTCCCAGGTCCAGCCGTTGTCGGTGTTGCCCT
TGACCCCGGCCACCAGCGAGCGGTCCTTCGAATACTGGTTGATCTCCGGCACGAAGCCGT
CGGGGTAGGTCTGCGCCAGCAGCGCGCTCTGACCGCTGTGGTTGCGCGAACGGTAGAACG
CGAACGAGGTGATGTCGCGGTTGCTGAGCAGCGCGCTGGCGTAGCCGGTCACGTGGTCGC
TGAAGTCGAAGCTGGCGTTGGCCGACGCGGCGGTGGCATCCACGCGCGGGTCGCCGACGA
TGAAGGTCTTCTGGCCGATGCTGGGGAAGTTGCCGGTGTTCGGGGTGGTGCCGCGGTACG
GGCCGGCGCGGTTGCTCTCGTCCTGCTGGCTGATCTGGCCAGCCACGTGCACGCGACCAC
GGCCGTTGCCGAACTCGACGCCGGTATCGCCGGAGAGCTGGTACTTGTTGCCGTCACCGG
CCGAGTACTGGCCGTAGTCCACGGCCAGGCTGCCGCCACGACCGCTGCCCTTGAGCACGA
CGTTGATGACGCCTGCAATGGCGTCCGAGCCGTACTGTGCCGACGCACCGTCGCGCAGCA
CTTCCACGCGCTCGATGGCGGCGATCGGGATCGCATTGATGTCCACCGCCGACGAGCCAC
GGCCGATGCTGCCGTTGACGTTGATCATCGCCGAGGTGTGGCGGCGCTTGCCGTTGACCA
GCACCAGCACCTGGTCCGGCGACAGGCCGCGCAGCTGCGCCGGGCGCACGCCACTGGTGC
CGTCGGTCAAGGCCGGGCGCGGGAAGTTCAGCGAGGGCAGGGCGCGCGACAGTGCGGTGG
CCAGTTCACTGGTGCCGGTGGACTGCAGCACTTCAGGGGTGATGATGTCGATCGGCGACT
GCGATTCGGCGACGGTGCGGTCGGCCACGCGGGTGCCGGTGACGATCACCGTGTCCAGGG
TGTTGGCGGCGGTGCCGGCCTGCTGGGCAGCGGCAACGAACGGAGAGCCACCGAGTGCGA
CAGCGACGGCGGCGGCGATCAGGCTGGTCTTGCGGGTCATCGGGATGGGGCTCCGGTTGG
CGGGGGTGGCACCGGAATCGACATCACGGGGGTGAGGCGGACGGCGGTTGTTGCGGTGCG
CAAGGCAGGAATTAACGGGATATTCAGTGCCTGTCAAATGGTTGCAACAGGAAAAAACGT
TGCAGCAGCAACCATTTAGCGGCAGAGGGCAGCGGCGGGAGGTGGGGCCCGGGGGCTGCG
CGGGGCCGACGAGGGAGAGAGTTGGCCTGCCGCCGCGCATCCCGGGGCGCGTCAAGTATT
CGTTAACGCTAGAATTACGTCGCAGGAACAGTGCTCACCAGCACATTCCATCCGGTTATA
TGGACCCCTCCCCCGATGATCTCCCTTCGTAATTTCGCCTTGCGCCGCGGCGAGCGGCTG
CTGTTGTCCAATGTCGACCTGACCCTGCACGCCGGTTACCGGGTGGGCGTGGTCGGCCGC
AACGGTGCTGGCAAGTCCAGCCTGTTCGCGGCGGTGAAAGGCGAGCTGGAGGCCGACAAG
GGTGACGTCGACCTGCCCGGCAAGGTCCGTATCGCCAGCGTGGCCCAGGAAACCCCGTCG
CTGCCGGACCCGGCGCTGAGCTTTGTGCTGGGCGGGGATACCGATGTGGCTGCGGTGCTG
GCTGAAGAGGCTGAAGCAACCGCGCGCGAAGACTGGGAGGCGGTGGCCAACGCGCACACG
AAGATGGCCGAGATGGGGGCCTACGACGCCGAAGCGCGCGCCGGCAAGCTGCTGCACGGC
CTCGGTTTCCCGGCCGAGACCCACCACCGCGCGGTGTCCTCGTTCTCCGGCGGCTGGCGC
GTACGCCTGAACCTGGCCCGCGCGCTGATGATGCCCAGCGACCTGCTGCTGCTGGACGAA
CCGACCAACCACCTGGACCTGGACGCGGTGTACTGGCTGGAGCAGTGGCTGCTGAAGTAC
CCCGGCACCCTGCTGTTGATCTCGCATGACCGCGAGTTCCTCGACAACGTGGCCACCCAC
ACCCTGCACCTGCACGGCGGCGGCGCCAAGCTCTACCCGGGCGGTTATACCGATTTCGAG
CGCCAGCGCGCCGAACAGCTGCGCCAGCAGCAGATCGCGCACGAGAAGGAACAGGCCGAG
CGCGCCCACCTGCAGAGCTTCATCGACCGCTTCAAGGCACAGGCCAGCAAGGCCGCGCAG
GCACAGAGCCGCATGAAGCGCCTGGCCAAGCTGGCCGGCACCGAAGCAGTGCGCGCCGAG
CGCGAGTTCCGCATCGAGTTCGCGCCGCCGGCCAAGCTGCCGTTCTCACTGATCCGCCTG
AACCATGTCGAGGCCGGCTACGGCAAGGACGCAGTGATCCTGCACAACGTCGGCTTCGGT
CTGGAAGCGGGCCAGCGCATTGGCCTGCTCGGCCCGAACGGTGCCGGCAAGACCACCCTG
GTGAAGACCCTGGTGGGCGAGCTGGCGCCGATCGTCGGCGAGCGCATGGCGCACCCGGAC
CTGAAGATCGGCTACTTCGCCCAGCACACGGTGGAGTCGCTGCACGAAGGCCAGTCGCCG
ATGGAGCACTTCCGCGAGATCGCCCCGGATGCACCGAACCAGTCGTTCCGCGATTTCCTT
GGCAAGTGGAACTTCCCGGGTGACCGCGCGTTCGAGCCGGTCGATGGCTTCTCCGGTGGC
GAGCGCGCGCGCCTGGCGCTGGCGCTGATCGCCTGGCAGCAGCCGAACGTGCTGCTGCTG
GACGAACCGACCAACCACCTTGACCTGGAAATGCGCGAAGCGCTGGCCGAAGCACTGGTC
ACCTTCGAAGGCGCGATCGTGATGGTCTCGCACGACCGCCATCTGATCGGCCTGGTCTGC
GATACCTACTGGCGCGTGGCCGATGGCGTGGTCGAGCCATTCGATGGCGACCTGGATGCC
TACGCCGCGTGGCTGCGTACCCGCCCGCAGGCGCAGGGCACCAAGGCGCGCATGGAACAG
GTGGAAGAGCCGGTGGTGGTCAAGACCGCCCCGGTGGCGCAGGTGGTGCAGAAGAAGCCG
GTGAACCCGCACAAGCTGGCCGCCGCTGAAGCCAAGGTGGCCGAGCTGGAAGGTGCCTTG
GCCGAGCTGGACCGCCAGCTGGCCGACCCGGCCAACTACGCCGATGCCACGCGCATGGCT
GTGCTTGGCCGCGATCGCGAAACCGCCGCCGCGCAGCTGGAAAAGGCCGAAGCCGCCTGG
ATGGAACTGCTCGAGTCCTGACCGGTAGTGCCGGCCGCTGGCCGGCAGCGCGATGCGCCC
ACAACGATCAAGGGGTTGCCGGCCAGCGGCCGGCACTGCCTACCCGCCCTGTGCCTGCAG
CCATTCGCGGAAGCGCCTGGCCGGCTCACGTTCGGCACGCGATCGCAGCCGCGTCAGCCA
GTAGCGCCCCAGCTCCAGCGTGGTGCTGAACGGCTGCAGCAGGCGACCCTCGGCCAGTTC
CTGCTCGAACATGCGCAGCGGCAGCAAGGCCACACCGGCGCCACCGGCGGCCGCCATCGC
GACCGTCAACGAGGAATCGAATACCGGCCCGCGCGCTTCCACGCCGCTGACCCCGGCCGC
CTGCAGCCAGCGCGGCCATTCGTCGCTGCGGTAGGAACGAAGCAGCGGCAGCGTGCCCAG
GTCGCGTGGCTGTTTCAGGCGCCGCGCCAGCGCCGGTGCGCACAGCGGTGCAAACGGCGC
GTCGAGGATCGCCGTGCACGCCTGGCCCTGCCAGTCGCCATCACCAAAGCGGATCGCCAG
GTCCAGCCCTTCTCCGGCCAGGTCGATGCGGTTGTTGTGGGTCTGCAGGCGCAGCTCGAT
GTCCGGGTGCGCTGCCTCGAACGCGGCCAGCCGTGGCAGCAGCCAGCCGGTGGCGAAGGT
GCCGACCACGCCCAGGGTCAGCACTTCACGCGCAGGTCCGCCGGTGTAACGCGCGATGCT
GGCGGAGATGCGCTCGAACGATTCGTTGAGCACCGGATACAGGGCCGCGCCTTCATCGGT
GAGCGCCACGCCGCGCGGGAGGCGATGGAACAGGCGGATGCCGAGCCGGTCCTCCAGTCC
ACGGATCTGGTGGCTCAGTGCGGCCTGGCTGACACACAGCTCCAGCGCGGCACGGGTGAA
GTTCTGGTGGCGGGCGGCGGCCTCGAAGGCGCGCAGCGCGTTCAGTGGCAGGGTAGGGTG
CAACATCGCGCAGTCGTGAGCTGGAGTGATGGATGATCCTAACGCTTCAACGAGACATTT
CGGAAAATTAAGGGGTTGAATGCGTCAGACATTAATTGAACTAATGTCTCTCGCAGATTT
TTTGCGCTGGTCGCCCCTGATCAAGGCTTCAATAATCGAGCGGTCCCCCAAGGAGAACCC
GCATGCTCGCCCGTCGCCGATTCCTGCAGTTCAGTGGTGCCGCCGTGGCTTCCTCGCTTG
CCTTGCCGCTGCTGGCACGTGCAGCGGGCAAGGCCACCGCCAACGCACCCACCGATGCCG
CCATCACCGCCGCCAGTGATTTCGCCGCGCTGGAAAAGGCCTGCGCCGGACGCCTCGGCG
TGACCCTGCTGGACACCGCCAGCGGTCGCCGCATCAGTCATCGCCAGGACGAGCGCTTCC
CGATGTGCAGCACCTTCAAGAGCATGCTGGCGGCCACCGTGCTCAGCCAGGCCGAACGCA
TGCCGGCATTGCTGGACAGGCGCGTGCCGGTGGGCGAGGCCGATCTGCTCTCGCATGCAC
CGGTCACCCGCCGCCACGCCGGCAAGGACATGACCGTGCGCGACCTGTGCCGTGCCACGA
TCATCACCAGCGACAACACCGCCGCCAACCTGCTGTTCGGCGTGGTCGGTGGCCCGCCCG
CAGTGACCGCGTTCCTGCGCGCCAGCGGCGACACGGTGAGCCGCAGTGACCGCCTGGAGC
CGGAGCTGAACAGCTTTGCCAAGGGCGACCCGCGCGACACCACCACGCCGGCGGCGATGG
CCGCGACCCTGCAGCGCGTGGTGTTGGGCGAGGTACTGCAACCGGCTTCGCGGCAGCAGC
TGGCCGACTGGCTGATCGACAACGAAACCGGCGACGCCTGCCTGCGCGCGGGCCTGGGCA
AGCGCTGGCGCGTGGGTGACAAGACCGGCAGCAATGGTGAAGACGCGCGCAACGACATCG
CCGTGCTGTGGCCCGTAGCCGGGGGCGCCCCGTGGGTGCTGACGGCTTATCTGCAGGCAG
GTGCGATCAGCTACGAGCAACGCGCTAGCGTGCTGGCACAGGTGGGGCGGATTGCCGACC
GGTTGATCGGATGAGGTAACCGGGGTCATTCAAACGTGGCTTGCCGGATCGGTTCGGCGC
GCGCATCCTGCGCGCGTTCGAACCACACGGAAGTCCCCATGAGCCATGAACTGATCTACC
TGCTGCTGATCTTCGCGCTGCTGGTGATCCCGCGCGCGCTGCAGCGTTTCAGCCTGCCCG
CGCCGCTGACCTGCCTGCTGTTCGGCATCATCGGCATGCTCTGGCTGGGCGACCAGGCCC
ATGATGCGGTGATCGGCCTGCTGGCCACGCTGGGCATTTCCTCGCTGTTCCTGTTCGCCG
GCCTGGAAGTGGACCTGCAGGCGCTGCGCCGTGGCATGTGGCCGCTGCTGGCGCACCTGG
TGATCCGTACCGGCACGCTGTTCGGCGTGGGCTGGCTGGCCTGGCGTTATGCGGGGCTGC
CGTGGCAGGCCGCCGGCCTGCTGGCGCTGGCGCTGCTGACGCCGTCCACGGGCTTCATCA
TGGACTCGCTGTCGCGGCTTGGCCTCAGCGAAGACGAGCGGTTCTGGGTGACCAGCAAGG
CCATCGCCGGCGAACTGCTGGCGCTGGCGGCGTTGTTCATCGTGCTGCAGGCCGGTGACC
CAGGGCACATGGCGTTGTCCAGCCTGGCACTGCTGGCGATGATGATCGGCCTGCCGCTGC
TGTTCATCGCGCTGGGCCGCTGGGTGGCACCGCACGCGCCGGGCTCGGAATTCTCGCTGC
TGGTGATGGTTGGCATGGTGGCGGCCTACATCACCTACCTGCTGGGCGTGTACTACCTGG
TTGGCGCGTTCATCGCCGGCCTGGTCGCGCGCCTGCTGCACCAGCGCATGCCGCTGCTGG
CCTCGCACGAGAACCTGCACGCGCTGCGCCTGTTCGCCTCGTTCTTCGTGCCGTTCTACT
TCTTCAACGCCGGCACCAAGGTGCCCGCCGAAGCGCTGAGCTTCGAGGCGCTGGGGCTGG
GCATCGTGATCACCCTGGTGGTGCTGCCGCTGCGCATCGGCGTGGTCTGGCTGCAGCGCC
GGGTGATGTTCGGCGAGAGCTTCCGCAGCAGCCTGCGGGTTTCGCTGGCGCTGGCACCGA
CGCTGATCTTCACCCTGGTGCTGGCGGCGATCATGCGTGAGCGCTTCCAGATTCCGGCGG
TGCTGTTCGGTGCGCTGCTGCTGTACGCGGCGCTGACCACGCTGTTGCCGTCGCTGGTGT
TCCGTACACCGTTTGACGTTGATCCGGTGGAGCAGGAGCCGGCCGGCGAGGGCGAGGCCG
CACCGGTGGCGGCGACCGAAGCACTGCCGGCAGCACCGTCTGCCGAGCGCTGAGCGGGAC
TGGCGCGCGGTTTGCGCCCATCGTCCATGGCCGTTAGGGTTGGGGCATGAGACCGATTGC
CGTTGCCACTACCGCCGCCCTCCTGCTCAGCCTCGCTGCGTGCACGCAGCGCTCCGATAC
GGTCGCCCACGATCTGGCGACCGCACCGGCCGATGCGTTCATGGCCGCCATCGCCGCACA
TTGCGGCCAGGCCTACGTCGGCAAAGTGGTGGAGGACACGCCTGCACCGACCGCCAAGGA
TCCGTTCGCCGGGCAGCGCCTGGTCATGCATGTGCGCGGCTGCGCCGACCCGGCGCACGA
GCTGCGCATCCCGTTCCATGTCGGTGATGACCACTCGCGGACCTGGGTGCTGACCCGCAC
GCCGAACGGGCTGCGGCTGAAGCACGACCATCGCCACGAAGACGGCAGCCCCGACGCGAT
CACCCTGTACGGTGGCGACAGCACGCCGCCGGGCACCGCCGAGCGCCAGCAGTTCCCTGC
TGATGCCGATTCGGTGGCGATGTTCCGCCGTGCCGACATGCTGGCTTCCACGCACAACAC
CTGGGCGATGGAGATCGATCCGGACCAGACGTTCGTCTACGAACTGACGCGCCCGGACGG
CCGCCGCTTCCGCGTGCAGTTCGACCTGAGCAAGCCGGTCGACCTGCCACCGCCACCGTG
GGGCGACGACACAGCACCCGCGCCGTGATCCCGGGGTCGGATCCCTCCTGCGGAGGGCTC
TGACCCCGACCCTGCACTCATCGCGTGCCGAAGCGCGCCCGGCAGCCGTTGCTCACCCAC
ACCTGGCCACGCGAGTAACCCCAGCTGCGGCCTTCCTGGCAGGCGCTGCCCGACAACTAC
TGCTGCAGCACCGGCCGGCCCTGGCGCTCATCCCAGTCGCAGGTCTGCGAGCGGTTGTTG
TTGCTGCTGCAGGTGACGGAATAGTTGCTGTTGCCACCGCCCCAGCCGCCACCGCCACCG
CCCCAGCCACGGGCCTCGGCGAATTCGGCGCGGCAGCCATTGCTGACCCACACCGCGCCG
TTGCGCACACCCCAGGTACGGCCCTCGTTGCAAGGGCTGCCGGACAACTGGCGGACCAGA
TGAGCGTTGCGCCAGCCGACCGGGCAGCTGCGCTCGCGGTTGTTCTGGCTTTCGCAGCGG
ATGGTCTCGCCGGGGCGACCGTTGTTGCCTCCCCAGCCACCGCCATTGCCGCCACCCCAG
CCACCACGGGCCTCGACGAACTCGGCGCGGCAACCATTGGTGACCCAGATGCTGCCATTG
CGGCTGCCCCAGGAGCGCCCTTCCTCGCAGGGGCTGCCAGACAACTGACGGACCAGCTGC
GCGCCGCGCCAGCCGGTGTTGCAGACCCGTTCGCGGTTGCTCTGGCTTTCGCAGCGGATC
ACCCCGTTCTGCGCACAGGCGGACGGGGCGGGCAGGGCAAGGGTGCCCAGCGCACCCAGG
CTGAGGGTCACGGCCAGGCTGGCCAGGGACAGCGGTTTCATGGCGGCATCCCATACGGTG
GCAGGTGCCCGACTATAGGGAGGGGGACGATCAAGCCGGTGTGACTGGCCGGATTTGCCC
CAGCCGGGGCCTCGGCCGCAGAATACGAGGCTTTCCGGCCCCCACCCGGTGCCGGCGTTC
TCCAGCGGAGCTTCCCCCCATGCGTACCCACTTCTGCGGCCTGGTCGACGAGACCCTGAT
TGGCCAGACTGTCACCCTCGCCGGCTGGACCGACGTGGCCCGTAACCAGGGCGGCGTCTG
CTTCATCGATCTCCGCGATCATGAAGGCATCGTGCAGGTGACGGTGGAGGTCGACAATGC
CGAAGTGTTCGCGGTGGCCGCGTCGCTGGGCTACGAGGATGTGCTGCAGGTGGAAGGCGT
CGTGCGTGCCCGCCACGCGGTGAACGACAAGATGCGCACCGGCAAGGTGGAAGTGATCGC
CACCGCCATCACCGTGCTGAACAAGGCTGCGCCGCTGCCGTTCCACGCCCATGAGAACCC
GGGCGAGGAAACCCGCCTGAAGTACCGCTACCTGGACCTGCGCCGCCCGGAAATGCAGCG
CATGCAGCGCACCCGCATCAAGCTGGTGCAGGCGCTGCGCCGCCACCTGGACGAAAAGGG
CTTCCAGGACATCGAAACCCCGATCCTGACCAAGGCCACCCCGGAAGGCGCACGCGACTT
CCTGGTGCCGGCGCGCATGCACCCAGGCGAGTTCTACGCCCTGCCGCAGAGCCCGCAGCT
GTTCAAGCAGATCCTGATGGTGGCCGGCTTCGACCGCTACTACCAGATCGCGCGCTGCTT
CCGCGACGAGGCCCTGCGTGCCGATCGCCAGCTGGAGTTCACCCAGCTGGACATGGAATT
CGCCTTCGTCCGCGAGCGCGACGTGCAGGATTTCGTCGAGGACATGATCCGCGCCATCTT
CAAGGAAGTGGTGGACGTGCAGCTGGATGCCAGCTTCCCGCGCATGACCTGGGCCGAGGC
CATGCGCCGCTACGGCTCGGACAAGCCGGACCTGCGCATCGCGCTGGAGCTGGTGGACGT
GGCCGAACTGGTCAAGGACAGCGAGTTCCCGGTGTTCACCGGCCCGGCCAATGATGCCGA
GGGCCGCGTTGCCGCGCTGCGCATCCCGGGCGGTGCGTCGCTGTCGCGCAAGCAGATCGA
CGAATACGCCGCGCATGCCGCCAAGTACGGCGCCAAGGGCCTGGCCTACATCAAGATCGC
CGACAACGGCGAAATCAGCTCGCCGATCCAGAAGTTCTTCAGCGAAGCGTCGTTCGCCGC
GCTGGTCGCCCACGTCGGCGCCGGCAACGGCGACATCGTGTTCTTCGGTGCCGGCGGCTA
CAACAAGGTCTCCGACTTCATGGGCGCGCTGCGCCTGAAGGCCGGCAAGGACTTCGGCCT
GGTCGCCGACGGCTGGGCGCCGCTGTGGGTCACCGACTTCCCGATGTTCGAGTGGGACGA
GGAAGAACAGCGCTACGTCGCCCTGCATCACCCCTTCACCGCACCGGCCGTGGACGACAT
CGCCGACCTGCGCGCCAATGCCCGTACCGCCGTTTCGCGCGGCTACGACATGGTGCTCAA
CGGCAATGAGATCGGCGGCGGTTCGATCCGTATCCACCGTCCGGACATGCAGAGCGCGGT
GTTCGAGCTGCTGGGCATCGGTGCCGAAGAAGCCCGTGCCAAGTTCGGCTTCCTGCTCGA
CGCGCTGAACTACGGCGCGCCGCCGCACGGTGGCATCGCCTTCGGCATCGACCGCATCGC
CGCGCTGATGGCCGGCACCGAGTCGATCCGCGACGTCATCCCGTTCCCGAAGACCACTGG
TGCACAGGATCTGATGACCGACGCGCCGTCGCCGATCGTCGACGCGCAGCTGGCCGAAGT
GCACATCCAGGTTCGCCCCAAGACCAACTGATCAGGAGATCCAGGCAATGACCGAGTTTG
CGTTTTCGCTGGAGTGGGAAAAGCTGGGCAATGAAGGCTCCGAGGCCAACCTGGTCACCG
AGCGTGCACGCGTGTTCGGCGGTTGGCTGGTCCGCGTCGGTACCAACCCGGCCGCGATGG
CCCTGACCTTCGTCGCCGACGGCGAAGGCCGTTGGGATGGAGAAGACTTCGGCGTCGAGG
ATTACGAGGACGACGAAGAGGAAGAGTACGACGAGGACGAGGACGGCGAGGAAGAAGAGG
ACGAGGACGAAGAGGAATACGAGGAAGAGGACGAGGAAGAAGAAGCGGAATCGCCTGAAA
AGGCTTGACCCGCGCTTCGCCCTGACGTCAACTTCCTGCATGTATTCGATCCGCCGCGCC
ACCGTGGACGACGCGCCGACCCTGTCGGCGCTGGCTGCCCGCACGTTCACCGAAACCTTC
GGCCATCTGTATCCGCCGCAGGACCTGCAGGCCTTCCTTGAGGAGGCCTACACGGTCGAG
CGCCAGCGCGTGATCCTGGCCCACCCGGATTACGCGGTGTGGCTACTGGAGCTGGACGGG
GAGGCGGTCGGCCATGCCGCCGCCGGTCCCTGTGGCCTGCCGCACCCGGACGTGAAGCCC
GGTGACGGCGAACTCAAGCGCCTGTACCTGATCAAGACGCAGCAAAGCTGCGGCTGGGGC
AGCCGCCTGCTGGAAACCGCGCTGGCCTGGCTGGAACACGAGGGCCCGCGCACCCTGTGG
TTGGGCGTGTGGTCGGAGAACTTCGGCGCACAGCGCTTCTACGCCCGCTACGGTTTCGAG
AAGGCCGGCGAATACCTGTTCCCGGTGGGCGACACGAACGATCTCGAATTCATCCTGCGC
CGCGCACCGCGCGCGGCCTGATGTTCACTGCCGCTTGCTGCGCGCGCGTGTTCAATCACC
GTACGTTCCTGCCCCGCTGACCGCCAGGCTGTTTGCATGACTCCCCCCGTATTGCTGCTG
CATGGCATCTGGAATGCCCGCGCCTGGGTCGGGCCGCTGGCCTGGCGCCTGCGCGCGCGC
GGCTTCCAGGTGCACGCGTTTGGTTATTCCTCGGTGTTCGGTGGCCCGGACGTGGCCGTA
CCGCAGCTGCTGGAGCGGCTGGCCGACGCCGGCCCGCTGAGTTTGGTCGGCCACAGCCTG
GGCGGGCTGTTGGCGCTGGAAGCGCTGCGGCGCAATCCGCAGCTGCCGGTGCAGCGCGTG
GTCTGCCTGGGTTCACCGCTGCGCGGCAGTGGCACCGCGCGCTCGTTGTCCGATCATGGC
TGGGGCCTGGCGCTGGGGCGCAGCAGCGAGCTGCTGCTGGACGGCTTGCCGGACTGGCAG
GGCAGGGCCGAGGTCGGGCTGATCGCCGGTTCGGTGCCGCATGGTCTGGGCAGCCTGCTG
GGCGCGATGGACGACGCCTCCGATGGCACCGTGGCCCTGGCCGAAACCCGTCTGCCGGGC
CTGACCGATCATTGCGTGGTGCGCACCAGCCACAGCGGCCTGGTCGTGTCGCCGGATGCC
GCGCGGCAGACCGCGCATTTCCTGCGCCACGGCCAGTTCGACCACAGCCGCGACGCCGCC
GCCGCGTAATCTGGTAGGGGCGACCGCCCTGGCTCGGTGGGTGCGAACCGTCCTGCCCTG
GTGGGTGCGAACCGTTGGTTCGCACGCGCTTCGCCGGGCCATGCCCGACGGCATCTCTCC
GCCCTAGACACGGTTGCCGCCCCCGATCAGGTAGAATCCGCGCCTTGATCCTGAAGCAGC
CAGACGGTAGCACCCATGGGTAGAGGCCCCTCCATCGAAGCCCGCAAGAACGCGTCCGAC
GCGAAGCGCGGCAAGATTTTCACCAAGATCATCCGCGAGATCGGCGTTGCCGCGCGCGGC
GGTGGAGGCGACCCCAACAACAACCCGCGCCTGCGCGTGGCGGTGGACAAGGGCCTGGCC
GTGAACATGTCCAAGGACGTGATCGAGCGCGCCATCAAGAAGGCCACCGGTGAACTGGAA
GGCGTCGACTACGAGGAAATCCGCTACGAAGGCTACGCCCCGGGTGGCGTGGCCGTGATC
GTCGACTGCCTGACCGACAACCGCGTGCGCACCGTGGCCGATGTCCGCCATGCGTTCAGC
AAGTGCGGCGGCAACATGGGTACCGAAGGCTCGGTGGCCTTCATGTTCAAGCGCCTGGGC
GTGCTCAGCTTCGCCCCGGGTGCCGACGAGGAAGCCATCACCGAGGCGGCAATCGAGGCC
GGCGCTGATGACATCGTGGTCTATCCGGACGATGGCTCGATCGATGTGGTCACCAGCCCT
GACGCGTTCAGCGCAGTCAAGGACGCGATGGCCGCCGCTGGCCATGTCGCCGACCACGCC
GAGATCACCTTCCGCGCCGACAACGACATCAAGGTCGAGGGCGAGGTCGCCCTGCAGGTC
AAGAAGCTGCTGGACATGCTGGAAGACCTGGACGACGTGCAGGACGTGTATTCCAACGCC
GAACTCGGCGCCGACGCCTACGCCTGAGCCGTCTTCGACGGCCTGGGCGCGGGCCGTTGA
ACGGTCACCGCGGACAGTCATGAGCCCATACGCCTGCCAGCGCATTCCGTTCCGCCCCGC
CAGGAGTGCAGCATGACCCGCATCCTCGGCATCGACCCCGGTTCGCAGCGGACCGGGGTC
GGCATCATTGATGTCGATGCCACCGGCCGCGTCAGCTACGTGCACCACCAGCCGCTGGTG
CTGCTGGGCGCTGACGACTTCCCGCAGCGCATGAAGCTGCTGGTGCTGGGCCTGGCCGAC
CTGTGCCGCGAGTATGAGCCGCAGGAAGTGGCCATCGAACGCGTGTTCATGGCCCGCAAC
CCCGATTCGGCATTGAAGCTGGGCCAGGCCCGTGGCGCGGCGATCTCGGCGGTGGTGCTG
CGCGACCTGCCGGTGCACGAATATGCTGCCAGCGAGATCAAGCTGGCGGTCGTCGGGCGC
GGTGGCGCCGAAAAGCAACAGGTTCAACACATGGTCGGGCTCATGCTCAACCTGAAAATC
AAGCTGCAGGCCGACGCGGCCGACGCGTTGGCGGTGGCGATCACCCATGCCCACGTAAGG
GCGACGGCCAACCGCCTGGGGCTCAGTGCCCGCCAGGCATGGGGCCGCAAATGAGGAGCT
GCACGCAATGATCGGTCGACTGCGCGGCATCGTCGCCTACAAGGCGCCGCCGTGGCTGGT
GGTGGACGTGAACGGAGTGGGCTACGAACTGGAGGCGCCGATGAGCACCTTCTACGACCT
GCCCGAGCTCGGCCGCGAGGTCACCCTGTATACCCACTACTCGCAGAAGGAAGACAGCGT
CTCGCTGTACGGCTTCCTGCGCGAGGGCGAGCGGCGCCTGTTCCGCGATGTGCAGAAGGT
CAGCGGCATCGGCGCGAAGATCGCGCTGGCCGTGCTGTCCGGCGTCACCGTCGAGGAGTT
CGCGCGCATGGTCCAGGCCGGTGACATCACCGCGCTGACCCGCATTCCGGGCATCGGCAA
GAAGACCGCCGAGCGCATGGTGCTGGAGCTGCGTGACCGCGCGGCCCAGTTCGGTGCCGG
CGGCGCGCTGCCCACCGGCAGTGGCCCGGCCCCGGCCGATCCGCTGTCCGACGCCACCGT
GGCCCTGCAGCAGCTGGGCTACAAGCCGGCCGAAGCCGCGCGCATGGCCCGTGATGCCTT
CAATGAAGGCGACGAAGTGGCCACCGTGATCCGCAAGGCGCTGCAGTCGGCGCTGCGTTG
AGCCGCCTTCCTTTCCTTCAACAAACCGCCTGAGCTTCGCCAGGAGTCCCATGTCCAGCA
GTCAAACCCCGCACGCAGCCGCCCCCGGCGGCCATGGCCACGCCCCCTCCGCTGGAGGAC
TGGCGCTGGTCATCGGTGCGATCGGCGTGGTCTTCGGCGATATCGGTACCAGCCCGCTGT
ACACCCTGAAGGAGGCGTTCTCGCCGCACTACGGGCTCAACAGCGACCACGATACCGTGC
TGGGCGTGCTGTCGCTGGCGTTCTGGGCGCTGAACCTGGTGGTGACGCTGAAGTACGTCA
CCATCATCATGCGCGCCGACAACGATGGCGAGGGCGGCATCATGGCGCTGATGGCGTTGA
CCCAGCGCACGCTGCGCAACGGCTCGCGCTCGGCTTATGTGGTGGGCATCCTCGGCATCT
TCGGCGCCTCGCTGTTCTTCGGCGACGGCGTGATCACCCCGGCCATGTCCGTGCTCAGTG
CGGTCGAAGGCCTGGAGGTGGCTGCGCCCGGACTGCATGTCTTCATCGTGCCGGTCACCC
TGGTGGTGCTGCTGGCAGTGTTCGCCGCGCAACGCTTCGGTACCGAGAAGATCGGCAAGG
CGTTCGGCCCGATCATGGCGATCTGGTTCGTATCGCTGGCGGCGATCGGCATCTACAACA
TTGTCGATGCGCCCGAGGTGCTGAAGGCCTTCAACCCGTGGTGGGGCATCCGCTTCTTCA
TGGAGCACGGCTGGCACGGCATCTTCATTCTCGGTGCAGTGGTGCTGGCGGTGACCGGCG
GCGAAGCGCTGTATGCGGACATGGGCCACTTCGGCCTGCGCCCGATCCGCCACGCCTGGT
ACTTCTTCGTGCTGCCGTGCCTGGTGCTGAACTACCTGGGGCAGGGCGCACTGGTGCTCA
ACCACCCCGAGGCCCTGAAGAACCCGTTCTTCGAGGCGGTGCCCTCGTGGGCGCTGTACC
CGATGATCATCCTGGCCACCATGGCGGCGGTGATCGCCTCGCAGTCGGTCATCACCGGCG
CGTTCTCAGTCTCGCGCCAGGCCATGCAGCTGGGCTACATCCCGCGCATGCGCATCAAGC
ACACCTCGCACGACACCATCGGCCAGATCTACATCCCGGGCATCAACTGGGGCATCGCGG
TGATGGTGTTCGGCCTGGTGCTGGCGTTCCGCAGTTCGTCCAACCTGGCCGTGGCCTACG
GCATCTCGGTGTCGGCCACGATGCTGATCGACACCCTGCTGCTGGCCGTGGTGGCACGTT
CGCTGTGGCCGAAGTCGCGTGGCTGGCTGCTGCCGCTGTGCGTGGTGTTCTTCATCATCG
ACCTCGGCTTCGTCATCGCCAACGGCGCCAAGCTGCTGCAGGGCGCCTGGTTCCCGGTGG
TGCTGGGCATCTTCCTGTTCACCATGATGCGCACCTGGCGGCGTGGCCGCGAGCTGCTGC
GTGATGAGATCCGCAAGGACGGCATCCGCCTGGACACCTTCCTGCCGGGCCTGATGCTGG
CACCGCCGGTACGCGTGCCGGGCACCGCGGTGTTCCTCACCGCCGACCCGACCGTGGCCC
CGCACGCGCTGATGCACAACCTCAAGCACAACAAGGTGCTGCACGAGCGCAACGTGTTCC
TGCACGTGGAAACCCTGCCCATTCCCTATGCGATGGAAGGGCAGCGGCTGAAGATCGAGT
CGGTGGGCGACGAGTTCTACCGGGTCTATGTGCGCTTCGGTTTCATGGAAACCCCGGACG
TGCCGCTGGCGCTGATGCGCTCGTGTGACCACGGCGGCATCTACTTCGACCCGATGGACA
CCACCTTCTTTGCCAGCCGCGAAACCATTGTGGCCACCGCCAACCGCGGCATGCCGATCT
GGCGCGACAAGCTGTTCGCGCTGATGCATCGCAACGCCGCCCCGGCCACGGGCTTCTTCC
GGATTCCGGGCAACCGCCTGGTGGAACTCGGCGCGCAGGTGGAGATTTAATCTCCGCCTG
CGCTACGCCCCACACGCATTCCACCTCATCCCCCGCCTATCGGCGCGCCCCCTTGAACAA
CAAGGGGGCTCCGCTTGCGGAGGCACCGCGCGCCAGAAGCTGAGCCAACTTTCCCCCTCT
GTTCCATCCACGCATGGCGTGGATCTGCCGTGTCGACCAAGGTCGACACCCACAAGAGCA
GGCACAGGCCACGCCATCCAGACAGATCGCAGGAAACTGTCGAAGGCGGGGTGGGTCCGG
TTGCGGGGGCGTGAGCCGCATGGATGCGGCGACCGAGCTTACATGGACGTACTTGCAGCG
TCCCCCGCAAGCGGACCCACCCCGCCATTCCCCAGGAAGCCCGCTTCGGCTGTTGCTCTG
GATGTTGCCGTTGCCGTTGCCTCTGCGGGTGCCGGGCGCAGCCCGGCCGAAACCCGCACT
TTTGCCGCATAATCAGCACATGACCGACGACCGCATCATCGGCGCCGGCGCCACCCGCGA
GGATGACGCCGCCGACGCCAGCATCCGCCCCAAGCGCCTTGCCGACTACCTCGGCCAGGT
GCCGGTGCGCGAGCAGATGGAAATCTACATCCAGGCGGCCAAGGGGCGTGGCGACGCGCT
CGACCACGTACTGATCTTCGGGCCGCCGGGCCTGGGCAAGACCACCCTCAGCCATGTCAT
CGCCAACGAACTGGGCGTGGCCCTGCGCGTGACCTCCGGCCCGGTGATCGAAAAGGCCGG
CGACCTGGCTGCGCTGCTGACCAACCTGCAGCCGCACGACGTGCTGTTCATCGACGAGAT
CCATCGCCTGTCGCCGGTGGTCGAGGAAGTGCTGTACCCGGCGATGGAAGATTTCCAGAT
CGACATCATGATCGGCGAGGGCCCCGCCGCCCGCTCGATCAAGATCGACCTGCCGCCGTT
CACCCTGATCGGCGCCACCACCCGCGCCGGCCTGCTGACCGCGCCGCTGCGCGACCGCTT
CGGCATCGTCCAGCGCCTGGAGTTCTACAGCGTCGAGGAACTGACCCGTATCGTGCGCCG
CTCCGCCAGCATCCTCGGCATCGACTGCACCGCCGATGGGGCAGGGGAGATCGCGCGCCG
CGCGCGTGGTACCCCGCGTATCGCCAACCGCCTGCTGCGACGCGTGCGCGACTATGCGCA
GGTCAAGGCCGGTGGCCACATCGACGAGCCCGTGGCCCAGGCCGCGATGAAGATGCTCAA
GGTCGACCCGGAAGGCTTCGACGAGCTTGACCGGCGCCTGCTCAAGACCATGGTCGACTA
CTTCGATGGTGGCCCGGTCGGCATCGAATCGCTGGCCGCGGCGCTGTCCGAAGAGCGTGG
CACCCTGGAAGACGTGGTCGAGCCGTACCTGATCCAGCAGGGCTTCCTGGTGCGTACCGC
GCGTGGCCGCATGGCCACCCACAAAGCCTACCGGCACATGGGTCTGAAGCCGAAGAACCC
GCCGCAGGACCTGTTCGCGGAGGTTCCCGATGTCGGTTGAGCCACTATTCAGTTGGCCGA
CACGCATTTACTGGGAAGATACCGACGCTGGCGGCGTGGTCTACCACGCCCGCTACGTGG
CCTTCATGGAACGGGCCCGGACCGAATGGATGCGTTCGCTCGGCTACGGCCAGGAGCGCA
TGCGCGCCGAGCACGGGATGATCTTCGCGGTGCGCTCGATGCAGATGGATTTCATCAGGC
CGGCACGGCTGGATGACACCCTGCAGGTGAGCGCCCGCCTGGTCCAGCTGAAGAAGGCCA
GCATGGTCTTCGACCAGCAGATCCTGCGCGACGGCGAATTGCTGCTGTCGGCCCAGGTCC
GCATCGCCGCACTGGACGCGGCCAGTTTCCGCCCGCGTGGCATGGACGAGGCCGTCCTTG
CCGTGCTGCAACCCCACCTCCACCCCGAATCCGAACACTGAGGAACAACGGATGATCGCA
ACGCTCCTGGCCCTGCAGGCCACGGTCACCGAGGCACTGCCGGCCGACGTCAGCAACGCC
GCGACACAGACCCTTGCCCAGGCCACCACCGGCGGCGGCATCAACTACCTCGAACTGATG
GCCAAGGCCAGCCTGCCGGTGAAGATCATCGTGCTGCTGCTGCTGGTCGGCTCGTTCGTC
AGCTGGGTGATCATTTTCCGCAAGGCCCGCGTGTTCAAGCAGGCCACCCGCGAAGCCGAC
GAGTTCGAGAACCGCTTCTGGTCCGGCGCGGACCTGGGCAAGCTGTACAGCGCGGCCACC
GACCGCAGCCGCAGCGTGACCGGCCTGGAAGCCATCTTCGAAGCAGGGTTCCGCGAATAC
ACCCGCCTGCGTGACAAGCGCCGCCTGGATGGCCGCGCACAGCTGGAAGGCGCGCAGCGC
GCGATGCGCACCACCTATACCCGCGAAGTGGACCAGCTTGAGCGCAACCTGGAACTGCTG
GCCAACATCGGTTCGACCGCGCCGTACGTGGGCCTGGTCGGCACCGTGTTCGGCATCATG
GTGACCATGCACGACATGATCAGCAGTGGTGCGCAGGCCGGCATCGCCGCCGTCGCGCCG
GGCATCTCCGAGGCACTGTTCGCTACCGCCATCGGCCTGTTCGTGGCGATCCCGGCGGTG
TGGGCCTACAACCGCTTCACCACGCGCGTTGAGCGCATGTCGGTGCGGTTCGAGACCTTT
GCCGAAGAGTTCAGCTCCATCCTGCAGCGCCAGAGCGCTGGCGACGAGTAAGCGCCTGAC
CCGGGAGTCCAAGCCATGTCCGCTGCCATCGGTCGCCGCAAGCGCCGCAAGCTGAAATCG
GAAATCAACGTCGTTCCCTACATCGACGTCATGCTGGTGCTGCTGATCATCTTCATGGTC
ACCGCGCCGCTGCTCACCCTGAGCTTCGACGTCGACCTGCCGCAGTCCAACGCCAAGGCG
CTGGAGAGCAAGCAGGACCCGGTGATCGTCTCGGTGCGCCAGGACGGCCAGCTCAGCCTG
AAGCTGCCCGATGCCAAGGAACCGACCGCCGTGTCGGCCGAGGAACTGGAAGGCCGGCTG
GCCGGCATCGCCGCCCAGGACAAGGGCGTGCGCGTGATCGTCGCCGCCGACCGTGCCGTG
GCCTATGAAAAGGTCATCGCCGCGATGGATGTGATCAAGCGCGCCAAGGTAGACAAGGTA
GGCCTGGCCACCGATGCACGCTGACGCCCTGCCACCCCCGCATCAGCGCGAACCCGGCTG
GGGCCTGCCCCTGGCATTGGCGTTGCTGGTGCACCTGCTGGTCGCGCTGGTCTTCATCGT
GGCCTGGTTCTGGTCGCCCGAGCGCAACACCGACGCCGCCGCCGGTGATCCGTCGGTCGA
GGCCAGCTTGGCGCTGTCCGCGTCGGAGGCCTCCGCTGCGCGCCAGGCCCTGCGCCAGTC
GGAAAAGCTGGAAGACCTGCCGCCGCCGGTGGCCGAGCCCATCCCGGTGCCGGAAGACAC
CATTCCGCCGCCGCAGCCGATCCCGGAACCGCGCCCACAGGACGCCCCCACGCCGCAGCA
GCAACAGGCGCAGGAGCGTGTCGCGCAGCCGGATACCAAGGATCAGGAAGCGGTGAGTGC
GCTGGCCATCTCCCAGGAGAAGGCCAAGCAGGAACAGGAAGCCAAGCGCCGCCAGGAACA
GATCGACCTGACCGAACGCAAGCGCCAGGAAGAAGCGGAGCAGAAGCTGCGCCTGGCCAA
GCAGCAGGAAGCGGACGAGAAGAAGAAGCAGGCCGAGCAGGAGCGCGTGGCCGCTGACAA
GGCCGAGGCCGAGAAGCAGAAGAAGATCGCCGAGATCCGTGCCCGCCGCGAGCAGGCCGA
GAAGGAAGCCAAGCTGGCCGAGCAGAAGCTGCGCCAGGTGGCCGCCGCGCGCAATGCCGC
AGGCAGTGCCGCTGCCGGTTCCAGTGGTGCCTCGCAGCCGGCCGCCGGTGGCGGTGGCAA
CAGCGACGACCTTTCGGCCAAGTACGCAGCCGCCATCCAGGCCAAGGTGCTGTCGCAGTG
GGTGCGCCCGGATACGGTGCCGTTGGGCCAGCGCTGCCAGATCACCATCACCCAGATTCC
GGGTGGTACGGTGATGCAGGCCAAGGTCAGCCCGAACTGCCCGTACGACGAGGCCGGCAA
GCGCTCGATCGAGGCCGCCGTGCTCAACGCGCAGCCGCTGCCGTACCGCGGCTTCGAGTC
GGTGTTCGCACGCACGCTCAACTTCACCTTCACCGCCCAGGATCGCTGAGGCGGGCAGGG
CAGGGTGGCTCTCCGCTGCCCGCGTCCACGGATGTCGCGCTTGCCTCTGGCAGGCCAGGT
CTCGACCGGGCAGGCTGTGGGCTGCTGTCGGACACCGCCCCGCAGGGCGGCGTGACGGGG
CAGACGGGCGCGATGTTAGCCACGACGTTAACGGTGCGTGAGAGGACGGGCTGGAACTGA
CCCGGAATTCACGTACCCTTGGTTCATGATTGCGAAGCGGTTCACTGCCGCTTTGTTATC
CCTCGTTCCGGTTTCCCCCTATTGAGCGCTCCATGAAAAAGATGCCTCGCTGGCTTGCCG
TGTTTGCGGCCCTGTTGCTGCCCTTTGCTGCCGTCGCGCAGCAGAAGGGGCTGGATATCG
ACATCATCGGCGGCAATGCTTCCGCGCTGCCGATCACCATCGTGCCGATGCCTTACCAGG
GGTCGTCGGCTGCACCGCAGACCGACGTCGCCGGCGTGGTCCGTGCCGACCTGGAGCGCT
CGGGCCAGTTCCGTACGCTGCCCGAAGCGCAGATCGTCGAGAAGCCGGTGCGCGGCGGCG
ACATCCAGTTCGCCACCTGGCGCGCGCTGAAGCAGAACTACATCGTGGTCGGCCGCGTGC
TCGACGCCGGTGCCGGCGCCTACCGCGTCGAGTACGAACTGTTCGACGTACCCAAGGGCG
AGCGCCTGCTGGGCCTGGCGATGACCGCCCGTGGCAACGCCATGCGCGATGTTGCCCACC
AGATGGCCGACGCCATCTACGAAAAGATCACCGGTGTGCGCGGCGCCTTCTGGACCCGCA
TCGCCTACGTGACCGCTAGCGGCAAGGGCGACGCCATGCGCTACGCGCTGATGGTGGCCG
ACTCCGATGGCTTCAATCCGCAGACCATCGTGCGTTCGGCCGAGCCGCTGCTGTCGCCGT
CGTGGAGCCCGGATGGCAGCAAGCTGGCCTACGTCAGCTTCGAGCGTGGCAATTCGGCCA
TCTACATCCAGAACATCGGTACCGGCGCGCGTGAGCTCGTCACCAGCTTCCGCGGCATCA
ACAGCGCCCCGGCGTTCTCGCCGGACGGCCGCAAGCTGGCCCTGACCCTGTCGCGTTCGG
GTAACCCGGAAATCTACGTGATGGACCTGGGCAGCAAGCAGCTGACCCAGCTGACCAACC
ACTTCGCCATCGATACCGAGCCGACCTGGGCGCCGGACGGCAGCGCGGTGTACTTCACCT
CCGACCGCGGCGGCCGTCCGCAGGTCTACAAGGTCGGCGCGGGCGGCGGCAGCGCCGAGC
GCGTGACCTTCCAGGGCAACTACAATGCCAAGCCCTCGGTGTCCTACGACGGCAAGAAGA
TCGCCGTCGCCCAAGGCTCGGGCAACAGCTACAAGATCGCGGTGATGGACAGCTCGCTGG
GTTCGCCGCGCTGGAGCACGCTGTCCCCGGGTTCGCTGGATGAATCGCCGAGCTTTGCGC
CCAACGCGAGCATGGTGTTGTACGCCGCCCGCGAAGGTGGCCGTGGTGTGTTGTATGCCG
TCTCGGCCGATGCGCGGGTTCGCCAGCGCCTGGTCCTGGCCGATGGTGATGTGCGCGAGC
CGGCATGGTCCCCATACCGTACCCAGCGCTAAAAGAGTGTTAATATTTTCGTTGTCTTGA
ACCCCTCATCGGCCTAGGAGCCACAAAGGTATCGCCATGAACAAGTCCACCCGCGTTCTG
CTTGTTTCCCTGCTGTCTGTGGCCGTCCTGGCCGGTTGCTCGAAGAAGGTGAAGGAAGAG
CCGGCAGCCCCGGTCGACACCGGCACCTCGACCACCACCCCGACCGGTCCGTCGACCTCG
GGCCTGTACGGCCCGGGCGACCTGGATACCGACGCTTGCCTGCGCCAGCGCGTTGTCTAC
TTCGATCTGGACAAGGAAGACGTGAAGCCGGAATTCCAGGCCATCATGGCGTGCCACGCC
AAGTACCTGCGTGACCGTCCGTCCTCGCGCATCACCCTGCAGGGCCACACCGACGAGCGC
GGTTCGCGCGCGTACAACCAGGCCCTGGGTGAGCGTCGTGGCAACGGCGTCAACTCGGCC
CTGCAGGCCAACGGTGGCTCGGCTTCGCAGCTGACCGTCGTTTCCTACGGTGAAGAGCGT
CCGGTCTGCACCGAGTCGAACGAGTCCTGCTGGTCGCAGAACCGTCGCGTCGAAATCGTC
TACACCGCGCAGTAATCCATGCGCATTGGCATCAAACTGATGCTGGTCGTTGCGGCAGCC
CTCGTGGCTGCCGCACCGGCGCATGCACAGCGACAGAGCCTGGCTGACCGTGTCGGCGCG
CTCGAGCAGCAGATGTACAACAACAGTGCCAACCAGGACCTGTTGAACCAGATCAACCAG
CTGCGGCAGCAGGTCACCAGCCTGCAGGCCTCGATCGAGCAGTTGCAGCACGACAACGCC
CAGCTCAAGCAGTCCGCCCAGGACCAGTACCTGGATCTGGACAGCCGCCTGAACCGGTTG
GAAGGGGGCAATGCCGCCCCGGCCCTGCCGCCCGTTCCGGCGAGCGCGCCGAAGGCCGCA
CCGGCCCCGGCAAAACCCGCAGCGGCGGCCACTTCCGAGCGGCCGCCTTCCGTCCATGGT
GATGCCGGCAGCCTTGCCGCCACCGGCGACGAGCGCACGTCCTACAACGTCGCCTTCGAT
TCGCTGAAGGCCGGCAAGTACGATGATTCGGCGCAGCTTTTCCTGAGCTTCCTGCAGCTG
TATCCGAACGGCGTCTACGCGCCGAACGCGCTGTACTGGCTGGGCGAGAGCTACTACGCC
ACCCGCAATTTCCCGATGGCCGAGACCCAGTTCCGTGAACTGCTCGCGCGCTATCCGACC
CACGACAAGGCCGCTGGCGGCCTGCTCAAGGTTGGCCTCTCGCAATATGGCGAGGGCAAG
GTCGACCAGGCCCAGCAGACGCTGGAGAGCGTCGTGGCGCAGTACCCGGGCTCGGACGCC
GCGCGCACCGCCCAGGATCGGCTGCAGTCCATCCGCCTCGGCAAGCAGATCCGTTGATCC
GCTGACCGGGCGTACAATGCGTACCCTGGCGCCGGGCTGATTTCCGGCAGCCTCCTGTAG
AGCCGAGCCCATGCTCGGCTGCTTTCGTTTCCGGCGCCGATAAATCGGTCGCCCGTCCCA
TGAAGAATTGTTTGCCATGACCGCCGTTACCCCGTCCAACGCCGTCGCCACCCCCAGCGA
CATCGTGCAGTCGCCGCTGCCGCGCCTGAAGATCACCGAGATCTTCACCTCGCTGCAGGG
CGAAGCCGATACCGCCGGCTGGCCGACCGTGTTCGTGCGCCTGACCGGCTGCCCGCTGCG
CTGCCAGTACTGCGATACGGCCTATGCCTTCCATGGCGGCACCTGGTGGGACATCGACGA
CATCGTGGCCGAGGTGCTGGCCCAGGGCGTGCGCCACGTCTGCGTGACCGGCGGCGAGCC
GCTGGCGCAGAAACGCTGCCTGGTGCTGCTGCAGAAGCTGTGCGACGCCGGCATGGACGT
CTCGCTGGAAACCTCCGGCGCGCTGGACGTCAGCGCGGTGGACCCGCGTGTATCGCGCGT
GGTCGACATCAAGACCCCGGGGTCGGCCGAAGCGGCGCGCAACCGCTGGGAAAACCTGCC
GCTGCTGACCGCACGCGACCAGATCAAGTTCGTCATCTGCAGCCGCGAGGACTACGACTG
GGCCAAGGCCCTGGTCGCCGAGCACGAGCTGGTGAAGCGCTGCACCGTATTCTTCTCGCC
CAGCAAGGGCGAGATCACCGCGCGGCGGCTGGCCGACTGGATCGTCGAAGACCGCCTGCC
GGTGCGCTTCCAGATGCAGTTGCATAAAATCCTGTGGAACGACGAGCCGGGCCGATGAGC
CCGCGCGGCGTTCCCTGATGTAGCTCCGGCGCGGGACAGCGTGCTGGCTTTCCCCTCCCA
ACCGGATGTTTTACCCATGAAGAAGGCAGTCGTGCTTCTCTCCGGCGGCATGGATTCAGC
CGCCGTCATCGCCATGGCCCAGGAACAGGGCTTTGCCGTGCATGCCCTGAGCGTGCGCTA
TGGCCAGCGCCATACCTCCGAACTGGATGCCGCCGCCCGCGTGGCCAAGGCCCAGGGCGT
GGTCGCGCACAAGACCGTGGACGTGGACCTGCGCAGCATCGGTGGCTCGGCGCTCACCGA
TGACATCGACGTGCCCGAGGCCGGCGGTGCCGGCATTCCGGTCACCTACGTACCGGCGCG
CAACACCATCATGCTGTCGCTGGCCCTCGGCTGGGCCGAAGTGCTCGGCGCCAACGACAT
CTTCTGCGGCGTCAACGCCGTGGATTACTCCGGCTACCCGGACTGCCGCCCCGAGTTCGT
GGCCGCGTTCCAGGCGCTGGCCAACCTGGCCACCAAGTCGGGCGTGGAAGGTGCGGGCAT
CAAGGTACACGCGCCGCTGCAGTTCCTCAGCAAGGGCCAGATCGTCAGCGAAGGCGTGCG
CCTGGGCGTGGACTTCGGCCTGACCGTGTCCTGCTACAACGCCGACGCCAACGGCGCCGC
CTGCGGCCACTGTGATGCCTGCCGCCTGCGCGCGCAGGGCTTCGCCGAAGCCGGCGTGCC
CGACCCGACGCTGTACGCCTGATCGCCCCTGGTAGTGCCGGCCGCTGGCCGGCTTCCCTG
ATGGGTGTGAATTCCCAGATGGTGGGGGCGAACTGCTCCACGGTGGGTGCGAACCTTGGT
TCGCACTCCCTGACCCGCCAGGCATGGCCCGGCGCTACCGTTGCCGCAGCCACCCCGACG
CTTCAATAAACGCCCGCACCGCCTTCGGATCGGCATAGTCCAGCTCGATCATCCGCGCGA
CACCGGCTTTCTCGTCGGCTTGCTGGCGCATGTACTCCTGCGCGATGCGGTAGCCGGCGT
AGTACCCCACATCACCCACCCCGAACGGATTACGGGCGCTGTTGTACAGCCAGTTGTCCA
GATCCCCGCCGTCCATTTCAGCGACGAAACGCGTGCGGATTTCCGCTTCGTGCGCGGGCC
CGTAGCTGTACAGCGGAAGCGCCGGCCGACGCCCACTCAGCCGTTCGGCCACATACTCCG
CCACGCCTTCGCGCACCGCGTACTGCGCCAGGCTGCCGGTAGTCTCGCGCTGCTGGGTAT
GCACGTACTCGTGCAGGTTGTTCTGCGCGTTGTTCGCCCCCGGACGGCTGTCGTAGAAGA
TCCGCAGGCGGCTGCGCATCGGCTCCGGCAGCTCGCTCACGTCCACGCGTTCATCGCCCA
GCGCCATCTCCGCACCGATCAGTACCTTGTCACCCAGCGTGGTCCCGCCAGTACGCAGCA
CGCCCACGGCATAGGTGATGGTGGCCGGGCGCAGGGCGGGGTAGAGCGTGCGGAAGGCGG
CCAGGTCCCGTTCCAGTGTGGCGCTGGCCTGCTGCGCGTTGGCGGTCAATGGGCGTACCG
ACGTCCAGAAGCGCGGCCACGCACGCATGGCCTCGGCGTATTCGCGGGCGGTGTAGTTAC
GGACCTGCATCAGCGCATGCAGGCCGGGGCTGCATGGATCGATGTAGCGCGCCTGCACCA
GTGCGACGTGGCGTTCAACGTCGGGCTCGGCGCGCACAGCGTCATAAGTGGCCCAGAAGC
GGCCGATGTCGTCGGTGACGACCTGGGATGGGGCGGCCAGTGCCGCACAGGGCAGCAACA
GGGCGGCAATCAGGCTGAAGGGCAGGCGCATCCGGAATTCCGCGATGGGATCACAGTTGA
GATGCGACGTTGGCCCGGAAGGTTTAAGCCCGCGGCCCAGATCGAGGTAGTGCCGGCCGC
TGGCCGGCAACCTCGACACACCGGGGTTTCACGCGATCGGCCAAAGTAGGGTAGAATGCC
CACCCCGCCGAAAGGCTGGGGCAGTGCAATGGGCCGTTAGCTCAGTCGGTAGAGCAGAAG
ACTTTTAATCTTTTGGTCGAAGGTTCGAATCCTTCACGGCCCACCATTGCATCCAATGAC
CCAGGTCATTCAGAAAGGCACCGTAATGCGGTGCCTTTTTTGTTGCCCTGGTCCGTGGCC
TCTACTTCGCCCGCACTCCCTTGGCTTTTGCGGCCGCCGCGTCGGCAGCTTGCTGTGCGG
CCGTCGCTGCCGCATTCGCGGAACGCACGGCTTCCGCTTGAGCCGCGTCAAAGTCAGCCC
GGCGCTGCGCGCTGATCCGGCGTTCCAGTTCTGAATATGCGACGTAGTTCTCCGGATACT
TCGCGACGCAGGCCTGCTGCAGCAGCGGGATCGCGTGGTCGGACAATCCCGGTTGGAGGT
GGGCGAGCAGGCAGTCCGCATACGCTGCGGATGCTGGCGGAGTGCTGCTGGACTGCGGTG
AGGCGGCGGCAAGGGTGGTGGCGATCAATACACTCAACATGGGAACCTCCTTGTGGATAT
GAGCGTGGCGGTGACCAGTCCTTGGGCCAAGGTGCCCGTTGCATGACCATCACCGGCTCC
ATGGTGCTCCAGTTCCGGCAGATCGGAAAAGTGCCGCGAACGACAGTGCCTCCGGCGGTC
TATGCTCGGCATCTTTCCCAGGATGGGCCGTCCCATGCGTCTGATCATGCTGTCGCTGTT
GTTGTCCGTCGTCTCCGCCGCGCCGCTGATGGCCGCCGAATCCGCGTCGCCCGCCGCCGC
CACGCCGCTGGTCATCGGCGAGACCTTCACCATCGAGTCGAAGGCGCTGGGCGAGACCCG
TCGTATCAACGTCTACCGCCCGCAGCCGTGGGGGCTGGACCCGAAGGCACCGCTACCGGT
GCTCTACATGCCCGACGGCGGCATCGGCGAGGACTTCCTGCATGTGGCCGGGCTGGTGCA
GGTGCTCAGCGGCAACGGCAGCATGCGTCCGTTCCTGCTGGTTGGCATCGAGAACACCGA
GCGCCGCCGCGACATGACCGGCCCCAGCAAGGACCCGCAGGACCAGAAGATCGCGCCGCG
CATCGGCGGCTCGGCGGCCTACCGTACCTTCCTGCGCGATGAACTGATGCCGCAGGTGCG
TCAGCGTTACCCGACCACCGAGGAGCGCGCGCTGATCGGCGAGTCGCTGGCCGGCCTGTT
CGTGGTCGAGACGCTGCTGCAGGAGCCTACGCTGTTCAACAGCTATATCGCGCTGGACCC
CAGCCTGTGGTGGAACCGTGGTGCAATGCTGGCCGGGGCGGCCAGACAGCTGCCGGCGGT
GACGCGTGCGCAGCCGCGCGTGTTCCTGGCCAGCAGTGGTCAGCCGGAGCTGGCGGCCTC
TGCCGCACAGTTGGCCACGCTGTTGCAGCAGGCGTCGCCGTCGCCGCTGGTGAAGTACCT
GCCGCTGCCGGAGGAAACCCACGCCACCATCTATCATCCGGCCGCGTTGCAGGCGCTGCG
CACGCTGTTCCCGGCGCCGCCGCCGGCCTCGCCCTGACCGCACTGGCAGCGGGTTGCGCA
CCATGCAACGATGCGGCAGCGGCGCCATCGGGTGCGCCGCACGCAACGGGAGCGTGTGGA
TGCAGCGTGTGCGTGGATGGAGTGTGGCGGCCTGCCTGGCCGTGAGTGGCTGTGCGATGT
CGGTCGCGCCGCCCGCAGTGCAGAGTGAAGCGAAGGACAGTGCGCCGACTGCCACGCCGG
GTGTGGTGCTGCCGGACACCGAAGCGCTGCGCATGCACGACCCGGTCGGCCGCGACTATC
CGGTCTGGGTAGCGCTGCCGGCCGACTATGCGGCGCATCCGGAAAAGCACTACCCGGTGC
TGTACGTGACCGATGCGCTGTACAGCTTCCCGCTGGTGCGCAGCGTGCGCGACATGGTCG
GGCAGAAGGGCATCAACATCGAGGATTTCATCCTGGTCGGGCTGCCGCCGCAGGAAGGCC
TGACCTCCAAGCAGAGCCGCTCGCGCGACTACACGCCCAGCGACCCGGCGCGTACCGATC
CGCGTGATTACAGCGATGACGTCAGCTACGGCGGCGCGGCGCACTACCGCGATTTCCTCG
CTGGGCAGGTACTGCCGATGATCGATGCGCGCTACCGCACCGATCCGGCGCGGCGTGCCT
ATGCGGGTCATTCCTATGGTGGCCTGTTCGGCGCCTATGTGCTGACCACGCGCCCGGACA
TGTTCCGCACCTACATCCTGTCCAGCCCATCGCTGTGGTTCGACGACCATCGGGTGCCGC
GCATGCAGGCCGAAGCCAAGGCGCCGGCGCAGTCGACCACGGTGGTGCTGTCGGTGGGCA
GCTTTGAAACGGTCAAGCCCGAACCGCGTTACTTCACCCGCAACGACATGCTGCGCCACA
ACGCCGAGTTCGCCGAGCAGCTGCGCAGCAGCGGGCGATCGTTGAAGGTGGAGAACATGG
TGATCGATGACGAGGATCACTTCACCGTCTACCCGGACATGATCACCCGCGCACTGCTGA
AGGTGTTCCCGGGTACCGGACCGTACAGCAGCGGTTGATGAATGCCTCAGGCCGCTTGTG
CATCCGGCCTGGTCAACACGCCCACATCGGCGTGCCGGAAGCACAGCCGGATGGCGTCGA
GCAGCTCGCTCATGTTGTACGGCTTGGGCAGGAAATGGATGCCGTCGCGCAGCTGCGGCA
GCACCTGGTGCTGGTCCATGCCCGACGTCACCAGGATCGGCAGCTGGGGATACAGGCCAC
GGACCCGGTTGGCGGCTTCAATGCCACTGATCGCGCCCAGATTCACGTCGGTGAACAGCA
GGTCGAAACGCTCACCGGCGGCCAGCAGGCCCAGCGCCGCTTCGGCAGAGCTCACGCCCA
CTACGTGGCAGGCCTGGCTTTCCAGCGCCAGCCGGCTCAGTTCGCGGGTTTCCTCGGCGT
CCTCGATGAGCAGGACGCGGGGTTCAACGTGGCGCTTGGACAGCAACATGACGCGACAAC
TCCGGACAGCAACGGTGAAAAGGCGCGCAAGTATGCGCAAGCCGGTAGTGATCCCGACGT
GCACGGCAAGCTAAGCGGGCGTTACAGGCTTCTTTGGCGCCGAAGCCGCACGTGCCAGGC
CAGCACCGCGACCGCGAGCAGGGCGGTGCCGATGCGCAGGCTGGTGGCCTGCCAGCCCAA
TGCGAGGGCGTCATCGAGGCTGAACACATTCCAGGCCAGGTTCATCGAAACATGCAGGAC
CAGGCCGCACCAGAGCGTGTTGCCGTCAAGGTGGTCGAGCCAGGCGAAGATGAAGCCGCC
CACGGCGATCACCGCGCCGACGAACAGCGCGATGCCGCCACCGTCGAACCCGCCGAAGCC
GAGCCAGTGCACCATGCCGAACAACAGCGCCTGCGGCAGTGCAAGCCATGGCCAGGGGCC
GCGCACGATCTTCACCAGCAGCACGAAGCCCAGGCCGCGGAAGAGCACTTCCTCGGCCAG
CGGGAACAGCACCGCCAGCATGGCGGCATCCAGTGCATTCAGTGCCCTGTTCGGTGTTCC
GAGCAGCGCCAGGCCCAGCCAGCACGGCAGGCTGGCCAGCAGCACCCACATGGGGCCGCT
CCAGCCGTTGCCGCGCAGCCCCAGGCTGGCCATCAGGCCCATGTCACGGGGCCGCAGCAG
CGCGGCCAGCAGCAGTGCCGCCAGTGCCGCCAGCGCGTTGTCCAACAGGCTGCCGCCATA
GGGGAAGGGCAGTGCGGGAATCGGTGTGCCGATGGCCGCGGCGATATCGCGCAGGTTCAG
GCCAAGGCCGACGCCCAGCAGCACCAGCAACATGCGTGCGGTGGTGGGCAGGCGGGACAA
CACGGTCATGTACGCATTCCCTGCGGAACAAGGGCGCAGTGTGCCCCGCGGTACGCATGT
GGGCACACGCCGGAAGTCCCTGTGCCATCGGTCATGCGTTGCCGCACAGTCATCGCGGTG
CAGGTACAGTCGAAACCAGACCGACAGGAGCAATGCCGATGCTGTGCCCCGTGTGCAAGA
CCCAGACGCTGCAGATGGCCGAACGCCATGGCATCGAGATTGATTACTGCCCGAGTTGCC
GCGGTGTGTGGCTGGATCGTGGCGAGCTGGACAAGATCATCGAGCGCGCGGGTTCCGGTG
CGGCCGTGTCGCCGCCTGCGCCCGTGCAGGCTCAGCCGGCGCCCGCGCCGCCGCCGGTGA
TGCATCGTGACACCCGCCACCTCGGCCAGCGCTACGAGGACAACCGCGGACACGGCTACA
GGAAAAAGAAGAAGGACAGCTTCCTGTCGGAGTTGTTCGATTTCTAGTTTGTAGCGTCGA
GCCATGCTCGACGTTTGGCGCTAACAGTCGAGCAAGCTTCACTCTACATGGGGCGCGTGA
TCACGGCCGACGCAGGATGAACTCGCGGTCGTGGGTATCGCCCACGATGAAGTCGTACTC
GCCAACCTTGCTGCAGCCATAGCGCGCGTAGAAGCGCTGCGCGCCGAAATTCTCTTCCCA
CACGCCCACCCACAGGGTGCGGCGCTGCGGCTGGTCCAGCCACTCCATGAACGCGTCCAT
CATGCGTGCACCATGTCCGCCGTTCTGGTGTGCGGCCAGGATGTAGAACCGCTTCAGTTC
GATGTCACCCTCGCATGCATCCGTGTGCGGCAAGGTGTTGGCACCCGCGGCCAGGTAGCC
GACCACGGCGTCACCGTCCAGCAACAGCCAGATGGCACTGCGTGGGTCGGACAGTTCGAT
GCGCTGCGGTTCGCTGCTGTAGTGCGCCTGCAGGAAATCGTGCAGCTCCTGCGGCGGATA
GGAATCGCCCCAGGTTTCGTTGTACGTGGCGATGGCGATCGCCGACAGCGCATCGACATC
GGCAAGGGTGGCGCGGCGGATCTGCAACGACATGGCGGTGCCTGCATTGGAACGTGGCGC
AGTGTAGCCGGCCCCGGCGGCTGCCGGGGCTGGCCATTGCTCACGATCCGCTGCTCAGAA
CCACATGCGCACGCCGGCCACCCAGCGCGTGTCGCGCGCGTGGTCACCGGCATAGTCGGC
GGTGTCGCCAAAACTGCGTTCGTGACTGATGCCGATGTAGGGCGCGAAGCGACGGCTGAA
CTCGTAGCGCAGGCGCAGGCCGGCCTCTACCTTGTTCAGGCCACGGCCGATGCCGTACTC
CTGCTCGTCCTTGGCCGCAACGGTAGCTTCCAGCAGCGGCTGCAGGATCAATCGGTTGGT
CAGCAGCACGTCGTACTCGACCTCGGCCTTGGCCAGCACCTGGCCGCCGGAGCCCATGTA
CAGCGTGGCCGAGCTTTCGAACTTGTACGGCGCCAGACCCTGGATGCCGATGGCCGCCCA
TGTGCGCGAGTCGGACGGGCGGAAGTCCTGGCGCACGCCGACCAGCACATCCCACCACGG
CGACACGCTGCGGCCATACAGTGCTTCCAGTGACGACGATTCGGTGCGGCCGCGGCTGCG
TTCGCCATCGGTGCGCAGCCACAGGCGGTTGATGTTGCCGCCGACCCAGCCGGTGGCTTC
CCATGCCTGGCCGTTGCTGCTCTTGCCATCCCAATGCTCAAGCCGGTCGATCAGCAGCAG
GCTGTTGATCTCCGGCGCGTGTTCCATCGCGCCATGCGCGATCGGCGGGAAGGCGGCGGC
GCGGTCGGCATCGGTCGGGACCGGGATCGGTTCGCGCGGTTCGGTGGGTGCAGGCGTGCC
GTGGCCCATCGCCCCGTGGTCCATCTGCGAATGGTCCATCGCCGCTGGCTGCATCGCGCC
ATGGTCCATCTTCGAGTGGTCCATCGTGGAGTGGTCCATCGTGGAGTGGTCCATGCCGGC
GTGATCCGCCGCACCCATGTCCATCTCCGAATGATCCATCTTTGAATGATCGACCGGTTC
GGCCGGGGTCTTCGCGCTCTTCGCAGGCACGTTCATCGCGCCCATGTCATGGCCGGCGTG
CGACTGCGCGAACACCGGCAACGCGGCCGCGAGGCCCAGGGCCAGCAGGCTGGGGGAAAG
AAGTGAGCGGCTCATTCTTCGATCCTCACTTCGCGCATCATGCCTGCTTCCATGTGGTAC
AGCAGATGGCAGTGGTAGGCCCAGCGGCCGAGTGCATCGGCGCGCACGCGATAGCTGCGG
CGGGTGCCCGGCGGCATGTCGATGGTGTGCTTGCGGACCTGGAACTCACCTTGCGCGTTT
TCCAGATCGCTCCACACGCCGTGCAGGTGGATCGGGTGCTGCATCATGGTGTCGTTGACC
AGCACGATGCGCATGCGCTCGCCGTAGTTCAGCCGCAGCGGCTCGGCGCTGGCGAACGGG
ACGCCATCGAACGACCACGAGAATTTCTCCATGTGGCCGGTCAGGTGCAGCTCGATCTCG
CGGCTCGGCTCGCGGCCATCCGGGTCTTCGAACAGGCTGCGCATCGCGCCGTAGGTCAGC
ACCTGGCGGCCGTTGTCGCGCAGGCCGATGCCAGGGTCGTCCAGCTTCGGCTCGGTGGCC
GAACTCTGCATGTCCACCAGCGGGTTGTTGCGCTCGCTGGCCGGATGCTTCGGTACCTTG
CTGGCGGCACCGCCGCCGTGCGCACCGTGGCCCATGCTGGCGCCGCAGCTACCTTCCGTG
CTCTTCATCGCGGCCATGTCGTGGCCACCATGGCCACCACTGCCCATGTCGTGCCCCATG
TCGCTCATCGTCAGCAACGGGCGTGGGTCGCGCGCGGGAATCGGTGCCTGCAGCCCGTGG
CGTACCGCCAGCGTGCCGGCGGCGTAGCCGGTGCGACCCATGTCCTGGCAGAAAATGGTG
AACGCATCCTGGCCGGTGGGTTCGACCAGCACGTCGTAGGTTTCGGCGGGAGCGATGCGG
AATTCGTCGATGCTGACCGGGTGGATGTACTGGCCGTCAGCGGCCACCACGGTCATCTTC
AAACCGGGGATGCGCACGTCGAAGTAGGTCATCGACCCGCCGTTGATGAAGCGCAGCAGC
ACCTTTTCGCCACTGCGGAACAGGCCGGTCCAGTTGCCGGCCGGGGCGGTGCCGTTCATC
AGGTAGGTGTAGGTATGCGCGTTGATATCGGAGATATCGGTGGGCGTCATCCGTATCCGG
CCCCACATGCCACGGTCGGACAGCGCCGCGGACCAACCGTCGCGTTTCGCGTCGCGCAGG
AAGTCGGGCAGGGTGCGCTTGTAGTAGTTGTCGTGCTCGGCCAGCTTCTTCATGCGCCGG
AACAGCGCGCCCGGGTCCATGTCGGTCCAGTCGGACAGCATGATCACGTGCTCGCGGTCG
TGGTGGTACGGCGCCGGTTCGGCCGGGTCGATGATCAGCGCGCCGTACAGGCCGGCCTGT
TCCTGGAACATCGAGTGGCTGTGGTACCAGTAGGTGCCCGACTGCTTCAGCTGGAAGTGG
TAGTGGTAGGTCTCGCCGGGGCCGATGCCGTTGAAGCTCAGGCCCGGCACGCCGTCCATG
TTGGCCGGCAGCAGGATGCCGTGCCAGTGGATGGAGGTCGGGTGGCGTTCCAGCGTGTTG
CGCACGAACAGGTCCACGGTCTGGCCTTCGCGCCAGCGCAGGATCGGGGCCGGCAACGAG
CCGTTGACGGTGATCGCCGGGCGGGTGCGGCCGGTGAAATTGGCCAGCGATTCGCCGATG
GCCAGTTCGATGCGGGTATCGCTGAGCACGGCGGGGGCACCGGCCAGCCGTGGGGCGGCA
GTGGCGGCGGCGAGCGCGCGCTGCGGCACGCCGACAGCGGCGATGCCGGCGACCACGCCA
CCGGCGGCCAGGCCCTGCACGAACAGGCGGCGCGACGGCATGGGCACAGCGCCCGGACCG
GGGGGATTGCGGGTATTCATGGTGGAGACTCCAGACACGGAAAGACGCCGGCAGGCGGCC
GGCTACGGTGCGCAGGGCGCACGGTGCGTGTGGAATCAGCCGATGGGAGGGCGGGAGATC
GGTGGCAGCGGCGGCGCCGGACGGCCGGTGGCCGGCATCGGCTGCGGGGCCAGCGACAAC
GCCGGGCCGGCCATGAACGGCAACGCCTGCACCACCAGCAGCGGGTGCTGGGCGCAGCTG
CGCACGCAGTCCTTGATCTGGCAGTGGGCGTCGTGGGCGGGGGCCTTGGTCTGCGGGGCC
TGGTCGGCCTGCATGCCGGCGTGGTGGTGACAGTCGGCATTGCCGCCTTCAAGGGCGGCT
GCCGTGTGGGCCATCCGGCCCATTTCCTCGTGACCGCTGGCCATGGCCGCGTTCAGCCCG
TTGAGCAGCAGGCTGAGCATGAGCACGACACGGAGCAGGGTCGAGGCGAGGGACATGGCG
CTAATCTAGCCGCAAGCGGCCGTGGATGCACTTCCGGCTGAATGGCCGGTTCAAGGTTGG
ACCTGCACCAATGTAGAGCCGAACCCGCGCTCGGCTGCTTCTGCGGCCACGGCAGCCGAG
CGTGGGCTCGGTGCTACAGGGAGCGCGGCGTCAGCCTTCTTCGCGCACGATCTCGACCAG
GCGCGGGCCGTAGCGGCTCAGCTTGGTGCCGCCGATGCCGCCGACCCGGGCCAGTTCATC
CAGGCTGGTCGGGCGCTGCTCGGCGATGTTGCGCAGGGTGCTGTCGTGGAAGATCACGAA
GGCCGGCACGTTCTGTTCGCGCGCCAGTTCGGCACGCAGGCCGCGCAGGGCGTTGAACAG
GGCCAGGTCCTGCGGCAGTACCGACAACCCGGTGCGCTGCGCGCTGCGCTCGCGTCCGCT
GGTGCTGCTGGCTGGATCGCGGCGCATGCTGATCTGGCGGCGGCCGGTCAACACGTCACG
GCTGGCATCGGTCAAACGCAGGCCACCGTGGCCCTCGCTGTCCACTTCCAGCAGGCTGGC
GGCGACCAGCTGGCGGAACACGCTGCGCCAGGTGCGCGCATCCAGATCGCGGCCGATGGC
GTAGGTGCTGAGCTTGTCGTGGCCCTGCTGCTTCACCTTCTCGTTCTCGCTGCCACGCAG
GACGTCGATCAGGTGGCCGACGCCGAAGCGCTGGCCAGTGCGGTAGACACAGCTCAGCGC
CTTCTGCGCCGGAATGGTCGCGTCCCACGAGGCCGGCGGCGTCAGGCAGTTGTCGCAGTT
GCCGCACGGCTGGGGATAGGTCTCGCCGAAACCGGCCAGCAGCACCTGGCGGCGGCACTG
CATGGATTCGCAGTAGCCCAGCAGGTGATCGAGCTTGCCCCGCTCCAGCTGCTTGCGTTC
TTCGCCGGCCTCGGATTGTTCGATCATCTGCTTGAGCAGTACCACGTCGCCCAGGCCGTA
GCACAGCCAGGCCTCGGCAGCTTCGCCATCACGACCAGCGCGGCCGGTTTCCTGGTAGTA
GCCTTCCATCGACTTGGGCAGGTCGGTATGCGCCACGAAGCGCACGTCCGGCTTGTCGAT
GCCCATGCCAAAGGCGATGGTGGCGCACATGACGATGCCGTCCTCGCGCAGGAAGCGGCG
CTGGTTGTTCGCGCGCACTTCCGGCGGCAGGCCGGCGTGGTAGGGCAGGGCGTTGAAACC
CTGGCCGCAGAGGAATTCAGCGGTCTCCTCGACCTTGCGCCGCGACATGCAGTAGACGAT
GCCGGCCTCGCCACGGTGGCCGCGCAGGAAATCGGTCAGCTGCTTGCGTGCGTTGTCCTT
CTGCACCACGGTGTAGCGGATGTTGGGGCGGTCGAAGGAGCTGACGAAGTGGCGTGCTTC
CTGCAGATCCAGGCGCTCGGCGATCTCGCGCTGGGTCGGCGGGTCGGCGGTGGCGGTGAG
CGCGATCCGCGGAATCTGCGGCCAGCGCTCGTGCAGTACGGTCAGCTGGCGGTATTCCGG
GCGGAAGTCGTGGCCCCACTGCGACACGCAGTGGGCTTCGTCGATGGCGAACAGGGCGAT
CTGGCTGCGCGACAACAGCGACAGGAAGCGGCCGGTCAGCAGCCGCTCGGGAGCGACATA
GAGCATGTCCAGCTCACCCGCGAGCAGTTCGCGCTCGACGCGGCCGGCGGTCTCGGCATC
CAGGGTTGAATTCAGGTACTCGGCACGCACGCCGAGCTGGCGCAGGGCTTCGACCTGGTC
CTGCATCAGCGCGATCAGCGGCGAGATGACGATGCCACATCCGTCACGCAGCAGGGCCGG
GACCTGGTAGCACAGCGACTTGCCACCGCCGGTGGGCATCAGTACCAGGGCATCATGACC
GGCAGCCACATGCTCCACGATGTCCTGCTGCGGACCACGGAAATCGTCGTAACCAAAGAC
GCGTTGGAGCAGGTCGTGCGCGGGACGGGAAGCCATCCGGCTAGTTTACCTCCCGGAGGC
GGCGGCAGGGCTGCGCCCTGCACCTGCTACAAGCCAGAGCAACGTCAAAGGCAACAGCCG
GCTCTGGGGTGTCTTCTGGCTGGGCGGGGCGGTGTGGGCTTGCAGGACACGCCGTAAACC
CGTCCCTGGGGGCTCGATGGCGCCATCCATGGCGCCAACGGTCCTGCAAGCCCACACAGC
CCCACCCCCGACAGTTTCCCGGTGACGGTGGATCCATCCACGCCATGCGTGGATGAAATC
TGTCAGATATCGACAAACAAAATGGGGTCGGATCCGTTTTCCGACGGAAAACGGATCCGA
CCCCAATGGCTTTGCCGGCAGATCGCGAAAATCTGTCGAAGGCGGGGTGGGTCCGGTGGC
AGGGGTGTCCGCGGCATGGATGCCGCGGCCAAGCCCCCAAGGACGGGTTTACGGCGTCCC
CTGCCACCGGACCCACCCCGCCAGCCCACAGATAGCCAGCTGTTGACGTTGCCGTTGCCT
CGGCGGGTGCAGGGCGCAGCCCTGCCGAGCCCCCCAACTCTTACTGGAGCAGAGAACGCA
GCATCCAGGCGTACTTCTCGTGTGTCTGCAGCCGCTGGGTCATCAGATCCTCGGTCGGGG
CGTCGTCCCCCTTGGCCGCCACCTCCAGCACTTCACGTGCCGTACGGCAGACCGCTTCGT
TGGCGACCACCAACTGGCGTACCATTTCACGCCAGTCCGCACTGTCGGTCAGGCCCGGTT
CCTCGGCGATCGAGGTCAGCGCAGCGAATTCCCGGTAGGAGCCCGGGGCATTGAAGCCCA
GCGCGCGGATGCGCTCGGCCACGTCGTCCAGTGCCGCCCACTGCTCGGTGTACTGCGTCT
CGAACATGGTGTGCAGCGAGTTGAACATCGACCCGGTCACGTTCCAGTGGAAGTTGTGCG
TCTTCAGGTAGAGCGTGAACGCATCGGCCTGGAAGCGCGACAGACCGTCGGCGATCTTCT
TGCGGTCGCCCTGGGTGATCCCGATATCGATGTTCGGTGCCGACGGTGCCGCCGCAGCAA
GCTTCTGCTTGCCGGTCTTGGCCTTGGTCGTGCTCTTGGTCTTCGCCATGGGGTTCCTCC
TTGTGGAATCGTTGGCCTTCACAATAAACCGGTCGTGATGACTGGTCGCTTTCAAAGTTT
TGAACGAACCGATTGATGAACTCTATCGATAAAAATCCATCGCCCCGCCTGCGCCAACAG
CGTGCCGCCATCGACGGCGCCATGAGCCGCGACCGGGGCCGTTTGCTGGGGATGCTCTCG
CGTTGCCAGGCCAAGCCACAGGATGCGGCACTGGCCGCCACCTTCGAGCAGGCCTTGCAG
GCGTCGGTGCAGCGCCGGCAGGTCCGGGCGCAACAGCAGCCGTCCATTACTCTGGACCCG
CAGCTGCCGATTGCGCGTGAAGCCGACGCCATCATCGGGATGATCCGCGAACATCAGGTG
GTGGTGATCGCCGGTGAAACCGGCTCGGGCAAGACCACCCAGCTGCCGAAACTGTGCCTG
GCCGCCGGCCGTGGCCAGGCCGGCATGATCGGCTGCACCCAGCCGCGACGGATTGCCGCA
CGTGCGGTGGCCAGCCGCGTGGCACAGGAACTGCAGAGTGAACTGGGCCAGCTGGTCGGC
TACCAGGTGCGCTTCAATGACAAGGTCAGCGAAGACAGCCGCATCAAGTTCATGACCGAC
GGCATCCTGCTGGCGGAGATCGCCAGTGACCGCTGGCTGTCGAACTACGACACGATCATC
GTCGACGAGGCGCACGAACGCAGCCTCAACATCGATTTCCTGCTGGGCTACCTGAAGCAG
CTGCTGCGCAAGCGGCCGGACCTGAAGCTGATCGTCACCTCGGCCACCATCGACACCGAA
CGCTTCGCCCAGCATTTCGACAATGCGCCGGTGATCAGCGTCGAAGGCCGTACCTATCCG
GTGGAAGTGCGCTACCGCGCGCTGGAAGGCGAGGGCGAAGACCAGGGCGAACGCACCGTC
AACGACGCCATCGTGTCGGCCATTGACGAGATCACCCGCCTGGATGCGCGCGGCGACGTG
CTGATCTTCCTGCCGGGCGAGCGCGAGATCCGCGATGCGCACCAGTCGCTGGAACGGCGC
AAGTACCGTAATACCGAGGTGCTGCCGCTGTACGCGCGGCTGTCCAACCAGGACCAGGAC
CGGGTGTTCAACCCCGGGCCGAACCGGCGCATCGTGCTGGCCACCAACGTGGCCGAAACC
TCGCTGACGGTGCCGCGCATCCGTTACGTGGTCGATCCGGGTTTCGCCCGCGTCAAGCGC
TACAGCCCGCGCAACAAGCTGGACCGCCTGCACATCGAGCCGATCTCGCAGGCCAGCGCC
AACCAGCGCAAAGGTCGCTGCGGACGTATCGCCGAAGGTATCTGTTACCGCCTGTACGCC
GAAGCCGATTTCCAGGCGCGGCCCGAATTCACCGATCCGGAAATCCGCCGCTCCAGCCTG
GCCGGGGTGATCCTGCGCATGCTGCAGCTGGGCCTGGGCCGCATCGAGGATTTCCCGTTC
CTGGAAGCGCCGGACGAGCGCGCGGTAGCCGATGGCTGGCAGCAGCTGACCGAACTGGGC
GCGATCGACGCCGAGCGGCGCATGACCACCATCGGCAAGCAGATGGCACGCCTGCCGGTG
GACGTGAAGCTTGCGCGCATGCTGGTGGCCGCGCAGGCCGCAGGCTGCCTGCGGCCGATG
CTGGTGATCGCCTCGTTCCTGGGCATCCAGGACCCGCGCGAACGCCCACCCGAAGCGCGT
GGTGCGGCCGACAGCGCGCACGCGCAGTTCGCCGATGGCCGCTCCGAGTTCGTTGGCGTG
CTGCGCCTGTGGGATGCCTACCGGCAGGCCCATGAAGACCTGACGCAGTCCAAGCTGCGC
GACTGGTGCGGACGTCATTTCCTCGGCTTCCTGCGCATGCGCGAGTGGCGCGAGCTGCAT
CGCCAGCTGCGGCTGCTGTGCGAGGAACTGGGCTGGAAGGAGGAGGCCAGCGAGGCGTCG
ATGGCGCCGTTGCTGGCCGGCAGCAGTGCGCCGGCACCGGCGCGTGACGACGCGGCGGCG
GTGAAAGCCACCCGGGGCCAGCTGCACCGCGCCGCGCGCCTGGCCCGCGAAGGCAAGGCC
GAGGCCGCACCGGCGCCGGTGGCCGTGCGCGCGCAGAAGGAACAGGCGCCGGTTGGCGGC
GGTTTCAGCGAACGCGTGCGCGCCGCCGCCTACCAGACCCTGCACCGGGCGCTGGTGGCG
GGCCTGCCGACGCAGATCGGCCACCGCACCGAGAAGGGCGATTTCCAGGCGCCACGCCAG
CGCCGCTTCCTGCCGTTCCCGGGTTCGGCGCTGTCCAAGCGGCCGCCGCCGTGGCTGCTG
GTGGCCAACCTGCTGGATACGCAGAAGGTGTGGGGCATGACCCTGGCCGCGATCGAACCG
GACTGGGTGATTGCCGAGCTGCCGCACCTGCTGTTGCGCAAGCACTTCGATCCGCACTGG
TCGCGCGCACAGGGACAGGTGCTGGCGTCCGAGCAGATCAGCCTGTTCGGCCTGGTGCTG
GCGCCGAAGAAGCCGGTGCATTACGGCCGCATCGAGCCGGGCGAGGCACATGACATCTTC
GTGCGCCAGGCATTGGTGACCGGCGAGATCAACACCCGCGCCAGTTTCGTGGCCGACAAC
CAGAAAGTGCTGGAGGTCGCCCGCGAGGAGGAAGCCAAGCTGCGCCGCGCCGGCATTGTT
GCCGACGAGGACTGGCAGGCGCGCTGGTACCTGGACCGGGTACCGCCGCAGATCCATTCG
GCGGCGGGGCTGGATACCTGGTGGAAGGGACTGGCACCGGAACAGCGCAAGGCGCTGCAT
TGGTCGCTCGCAGACTTGCTGCCCGGCGACGGCAGTGAGCAGGAGCGCTACCCGAAATAC
CTGGCGCTGGGCCAGGCGCGGTTGCCGCTGCACTACCGCTTCGAGCCGGGTGCCGACGAT
GACGGCGTGACCCTGGACGTGCCGCTGCACCTGCTCAATGCATTGGACCCGGTGCAGCTG
GGCTGGCTGGCGCCGGGCTTCGTCGCCGACAAGGCCTCGGCACTGATCCGCAGCCTGCCC
AAGGCAATGCGCCGCAACTACGTGCCGGCGCCGGACTTCGGCCGCGCGTTCTACGAGGCG
TTTCCGCAGCCCAGCGCCGATGCCATCACCGGCGAACTGGCGCGTTTCCTGTCACGTGCA
ACCGGTGCCACCGTGACCGCGCTCGATTTCGAGCCCGGTTCGATCGAGCCGCATCTGCAC
ATGAACCTGCGGCTGCGCGACGAGCAGGGCAAGGTGCTGGCCACTTCGCGTGATCTGGAC
GCACTGCGCGCGAAATTCGGCGGTCGTGCCGGCGACGCCTTCGCTGCACGCGCTGGCCGC
GAGATGGCGGCCGATGGCCTGCGCACGTTCCCGGCCACGCCGATACCGCTGCAGGTGCCC
GGTGAAGCCGGCGTTCCGGCCTATCCGGCATTGCTGGACGAGGGTGACAGCGTGGCGCTG
CGCATCTTCGCCGATCGGCAGCAGGCACAGGAGGCTCACCCGCTGGGCGTGCGCCGGCTG
CTGGAGATCGCCCTGGCCGAGAAGGTCAAGCAGGCGCGCAAGCAGCTGCCGGTGGGCGCC
AAGACCGGCCTGTTGTATGCGGCGATCGAGTCGCAGGAGCGCCTGCGTGGTGACCTGGTG
GATGCGGCGATGAACGCGGTGTTGGCGGAGGGCCTGGAAGACATCCGCGATGCGGCGGCC
TTCGAACAGCGCCGTGAGCACGCGGCCAAGGCCCTGTTCGGCGAGGCCATGTCGCGGCTG
AAACTGGCCGCAACCATCCTGGCGCTGGTGGCGGAACTGAAGCCGATGCTGGAAGCACCG
TTGATGGGTTGGGCGCGCGGCAACCTGGACGACATGGAAGCGCAGCTGTCCGGGCTGATC
CACCCCGGTTTCCTGCGCGATACGCCGGCCGACGCGCTGGCGCAGTATCCGCGCTACCTG
AAGGCCATGATCCTGCGCACCGAACGCGCCAAGCGTGATCCGCCACGTGACCAGGCACGC
ATGCTGGAACTGCATCCGTTCCTGGAAGCGCTGGAAACGGCAGAGCAGCAGGGCCTGCGC
GATCGCCCGCAATGGCAGGCGCTGCGCTGGGATCTGGAAGAGCTGCGGGTGTCACTGTTC
GCGCAGGAGCTGGGGGCACGTACCGGCATTTCGGCGAAGAAGCTGGCGCAGCGGGTGACG
GCACTGCGCCAGGCCTCGTAACCCCCGACCCGACCCCGCCGGACGATGACCGGCGGGGTA
CGGTGGAATGTCATCCACGCGTGGCGTGGATCCACTACTTGGAGCGGCGCACCTTGGGCT
GGCTGTTCACGCCTTCCACCTTCATGTACCACACGCCCATCACGCCGGGCTTGATGCTGA
CCTTGGGCGATTGCTTGCGCACGCCGACCACGCTGGTGCTGTCGGTCTGCTCCCATTCCT
GGCCATTGTCCAGCACGTAGACGCGGCCCTTGCCGAAGCCACGGAACTCGCCCTGCAGCA
CACCGGTGATCGGCTCGCTGCTGCCGAAATCGAAGAACCCGCGGTTCTTCACGATCACTT
CCTGGCGGCCCTGTTCGCGGGCTTCTTCGCGTACCGCTGCCACAGCCTGGGTCGTCGCCG
CTTCAACCTTGCCCTGCAGCCAGCGGTTGAGCGTGGCCAGTTCCTGCGCGCTCAGCTTGT
CCAGGCCGGCCGCCTTGAATTCGGTCGGCGACATCTGCTGCTGCAGGTCACCGTCCACCA
CGCGCTGGGCCAGCGCAGGCGCCGACAGGGACAGCAGCAGTGCGGCGCAGGCCAGCAGCC
GTGGACGGAAACGTGGGGCGATCGAGGGCATGGCGGAACTCTCCTGGGTTTGCCGGCGAG
TGTAGCGGCATGTCTTCATGCCGGGTGATGGTGGCTGCGGTGATTGTCCCTGAACGGCGC
CGGCGCTAGTGTAGGAACCTCTGTCTTGCCTGCTCGATGCTGTGAACCGCGCTTCTGTCC
CCGGCCTGGATGCCTTGTTGAACCGTCCCTCCGCCGCGGTGCTGCCCGCTCCGCTGCGCC
AGGCCCTGCGCGAACACTGGGAAGCACCGGAGTGCGACCACCAGATGCGCGCCAGCTGGT
CGGTGCTGGGCGATACCCTCGATGCACTGTCGACGCTCTCGGCCGACGAAGGCGCGGTGG
TTGCCGCGCTGTTGTTCGACCTGCCCGGCCTGCGCGCCAGCCTGGACCAGCTGCCGCTGG
GCAACCACAAGGCGGCGGTGATCGGCCTGCTCGACGGCCAGGACGCCGCCGATCCGGTCT
GGGCGCTGCATGCTGGCCGCGAGGCCGGGCGCAACAGCGAGGGCCTGCGCCGCCTGCTGC
TGGCGATCATCCGCGACCTGCGCGTGGTGCCAATCCTGCTGGCCCGGCAGCTGGCGAGAA
TGCGCGCTGCCGACAAGCTGGACGACGAGCAGCGGCGGGCGCTGGCGCAGCTGACCCGCG
ACATCCACGCGCCGCTGGCCAACCGATTGGGCATCTGGCAGCTGAAGTGGGAGCTGGAGG
ACCTGGCGTTCCGCCACCTGGAGCCGGAAACCTACCGCCGCATCGCGCGCGAAGTGGACG
AAACCCGCGTGGCGCGCGAGCGCTACGTGCAGAACGTGAAGAAGCAGCTGTCGCGCGAGC
TGGCCGCACAGGGCATCCATGCCGAAGTGAGTGGCCGCCCCAAGCACATCTACAGCATCT
GGCGGAAGATGCAGAAGAAGCGGCTGGCGTTCGACCAGCTGTACGACATCCGCGCGGTGC
GGGTGATGGTCGACGACGTCGCCGCCTGCTACGCCGCGCTGGGTGTGGTGCATGCGCTGT
GGGCCCCGGTGCCGAGCGAGTTCGACGATTACATCGCACGCCCGAAGGCCAACGACTACC
GTTCGCTGCACACCGCCGTGGTCGGCCCGGAAGGGCGCACGATCGAAGTGCAGATCCGCA
CCCACGAGATGCATTCCCAGGCCGAGCTGGGCGTGGCCGCGCACTGGAAGTACAAGGAAG
GCGGCAAGGGCGCGGAAAAGTCGTTCGATCGCAAGATCACCTGGATGCGCCAGCTGCTGG
AGCAGGCGCAGGACGGGCAGGGCAATGAACTGGCCGGGGCACTCGACGCCGAGCTGACCG
AGGACCGGGTCTATGCGCTCAGCCCGAAGGACGAGGTGCTGGACCTGCCCCAGGGGGCCA
CGCCGCTGGATTTCGCCTACCAGGTACATACGATGGTGGGCCACCGCTGCCGTGGCGCCA
AGGTCAATGGCCGCATCGTGCCGCTGACCTATCGCCTGCGCAGCGGCGACCGTGTCGAGA
TCCTCACCGGCAAGGAGGCCGACCCCCGCCGCGACTGGCTGATGCCCGCGCTGGGCTTCC
TGGCCAGCAACCGCTCGCGCGAAAAGGTGCGCAGCTGGTTCCACAAGCTGGACCGCGCGC
GCAACGTGCAGGCCGGGCGCGAACTGCTCGAGCGCGAGCTGAAGCGCCTGGGGCTGCAGC
ATTCGGATCTGGCGGTGGCGGCGAAGAAGTTCCATGCCGACAGCGTTGACGACCTCTACA
TCCAGGTGGCGCTGGGCGACACCGGCCCGAACCAGGTCAGCCGTACGCTGCTGGAGGCAG
AGCGCGCGGCCAGCCAGCCGGCCCCTGTGCCGGCGCTTCCGCGCCCGACCGCCCGCCGCG
AGAACCTGGGCAAGTCCAAGTTCACGGTGCAGGGCGTGGGCAATCTGCTGGTGCAGCTGG
CGCGCTGCTGCCAGCCGGTGGCCGGCGAACCGATCATCGGCTACCTCACCCGTAGCCGCG
GTGTCACCGTGCACCGGGCAGACTGTGCCGCGCTGGCCCGGCTGGCGGCCACCAGCCCGC
AGCGCATCCTGCCGGTGGAATGGGGCCAGGCCGGGGGCGGCTACGAGGTGGACGTGGTGG
TCGATGCGGTCGACCGCCGCTGGCTGCTGAAGGACATCACCAACCTGATCGCCCAGGAAG
ACGCCTACGTGCTCGACATCCACAGTGACAACGTGCGCAACAGTGGCCGTGCCCATCTGC
GCCTGAGGCTGAAGGTCAGCGACTACGACCAGTTGTCGAACCTGCTGGGCAAGCTGGACG
CGCTGCCGGGCGTGAGCGAGGCGCGTCGCCTCGGCTGAGCTTCACGCCGCCCCGGCTACC
CTGCACGCATGGAACGCGAGCCCCCGCATCGCCCGCATGGCGCTGAACACCCTGCGCTGG
ATCGCGTCCGCCGCGAAGGCCGCTGGTGGTGGCTGCAGGCACGTCATGCGCGGCGGGTCT
GGCGATGGGCGCTGGTCGCGGCGCTGGCGGTGTTCGTGCTGCTGGTGCTGCTGCGCAAGC
CGCTGGCCGACTGGTTCTGGGACGAGCCGCAGATCGAACAGCTGCTGGTCGAAGGCGATC
GCGCGCTCGCCGCCGGCCGGCTGAGTGCGGCCGACGGCAGTGGTGCGCGGGAGCGCTACC
AGGCGGTGCTGGCACTGGATGGCGATCGGCCGCAGGCGCGCCAGGGCCTTGCACGAACCG
CCGCGGCAGCACTGCAGCAGGCCCGCGACAAGCTGCAGGGCGACGATCTGGAGGGCAGCG
CGCAGTCACTGGCGCTGGCCCGCGAGCTGCAGGTGCCGCAGGGCGACGCCGACGCCGTGG
CCCGTCAACTGCAGGCGCGGCGTAGCGCCGGCGCCGGTATCGGCGCGTTGCTGGCCCAGG
CCCGCAATGCGTTCGCGGCCGGCCGGCTGGACGATGGCGACAGCAGTGCGTTGCCGCTGT
TCCAGCGCATCCTGGCACTGCAGCCGGACAACCTGCCCGCTCTGGAGGGGCGCGAGGATG
CACTGAGCGATCTGCTGCAGCATGCGCGCGCGCTGGCCGGACGCGGGGAACTGGCTGAAG
CCGCTGCGACGTTGCAGCGCGCGCGCCTGTTCGATGCAGGCCACGCCGATCTTCCCGCCA
GCCAGGAGGCCCTGGCACGGGCGGTCGACGAGCGCTTGCGGCAGGCACAGCTCGCACTTC
AGCGACAGCAGCTGGAACGTGCCGCAAAGGGGTTCCTGGCCGTGCTGGCGGTGGCGCCGG
ACGATCCCACTGCCCAGCGGGGCCGCGAGCAGGTGCTGCAGGCGGTGCTGGCGCGAAGCC
AGATCCAGGCCGACGATTTCCAGTTCGAGGCGGCGCAGCGTGATGCCGTGCTGGCCGAAG
CACTGGGCGCTTCGCAGGCGGCACGACAGCAACTGGTGCAGCGCCTGCAGCGTGCACGGC
AGGCCCGGGAGGCACTGCAGCAGCCCGCAGTGAGCAACGCGCAGCGTGAACGCGAGCTGC
GCGATCACCTGCGCCGGATCGAACGCGCCGAGCGCGCAGGCCAATGGATCAGCCCGCCGG
GGCACAGCGCATTCGATGCCCTTCGCGAAGCACAGGCGCTGGCACCGCGCGATTCACGGG
TGAAGGCCGCGGCCGCGCGCCTGCTGCCTGCCAGTCGCCGTTGTTTCGACGACAACCTCC
GGCAGAACCGGGTGCAGGCTGCAGGTGCCTGCCTGCAGGCCTGGCAGACGTTGTCTCCCA
CCGCTGGCGGCCTGCCTGCGGCCCGCCAGCGCCTCGCGCAGCGTTGGATTGCGATTGGCA
GCGAACGATTGGGCAACGGAGATGTCGCCTTTGCCGAACGTGCGCTCCAGCAGGCGGGCG
AGCTTGGCGTCGGCACTTCCAGCAGCGAGTACCAGCAGTTGCGGCAGCGCCTGCGCGACA
TCGGGGTGTCGTCGCCCTGAGCCCGCCGCTGCCGGAGGGACCGCTATAGTAGCCACCCCT
CGCAACATCCCCACGGAGTGCCGATGACCGTCCTTGTTTCCGGAGCCACCAGCCAGATCG
GCCGGTTCCTGCTGCCGCGCCTGGTGCAGGCGCATGGACGGGTACAGGCGGTGAGCCGGC
AACCGCAACCGGCACAGGACGGCGTGCAGTGGCTTTGCGGGGACCTGGCGGCTGCGCTGG
ACAGCGTGCCGTCTCCGGACTGGCAGGCGATTGCCAGCTTCGGCCCCCTTGAAGCATTGG
CGCAGTGGTTGTCGCGGCAGACGGCGGCCCCCGCGCGGCAGGTCATCGCCACCAGTTCGA
TGAGCGTGCTGAGCAAGCAGAATTCCGAGCAGGCCGACGAGCAGGACGTCGTGGCGATGC
TGCAGCGGGGCGAAGCGGGCCTGATCGCGCAGGCCGAGCGTCTTGGCATGGGCTGGACGA
TCCTGCGGCCGACCCTGATCTATGGGGCCGGCATCGACCGCAGCATCACCCCGATCGTGC
AGCGTGCGCTGCGTCTGCGCCTGTTTCCGATTCCGCTGGTGGGAGGCCTGCGCCAACCGG
TGCATGCCGACGATATCGCCCGCGCCGTGGTGACCTGCATCGCCACCGGTGCAGCGTCGG
CACGGGTGCTGGAAATCGGCGGTGGCGAGCGCCTGCCCTATCACGCGATGTTCCGCCGCG
TGCACGCCAGCCTGGCACAGCCGACATTGGCGCTGCCGTTGCCGGGCGCGGCACTGCGGG
GCCTGGCCGCGTTGCTGCCGCGGGCGCGTGGTCCGGTGTCACGCCTGCAGCAGGATCTGA
TTGCGGACAATGGCCAGCTGCAGGCGCTGCTGGACATACATCCGCGGCCGTTCCAGCCCG
ACGCGGACACGTGGCGACCGATGAGCTCGACCCAGGCCGTGCAGCGGATCGCTGCGTATC
CCGGCAACGGCTAGCCAGCCATCGTATCCATCCTCTCTGGGGGCTCTGCTACCATCCCCC
GGCCCTTGTTTCCGCGAGTACGTTCGATGCCTGACGCGCCATCCCGATCGGCCCCTGCCG
AGCGCATTGGCGTCGCGCTGTGCACCTACAACGGTGCGCGCTACCTGCAGGCGCAGCTGG
ACAGCATCCTCGACCAGGATCTTCCGGTGAACGAAGTCATGATCGGCGATGACGGTTCCA
GCGACCAGACGCTGCAGCTGCTGCAGGCCTTCGTGCCGCGTGCAAAGGCGCTGGGCATCC
GTGTCGAGATCGTCCAGCACGCGCGCAATCTCGGCTATGTGCGCAATTTCGCCGATGCAC
TGATGCGTTGCCAGGCCGACATCCTGTTCCTGTGCGACCAGGATGATGTCTGGCATCCGG
GGCGTGTCCGCCGCTATGTTCAACGCTTCCAGGCAGACCCGGCCCTGTTGCTGCTGCACA
GCGACGCATGCCTGGTGGACGCGCAGGGTGCGCCGCTTGGCCAGCGGCTGCTGGAGGTAC
TGGTGGTCCATCCGGCCGAGGTCGAGCTGGAACGCTCGGGCCTTGCGATCGACGCGATCC
TGCTGCGCAACTTCATCACCGGTGCCACCTGCGCGCTGCGCCGCGGGCTGCTGGCCGGAT
CGCTGCCGGTCCCGCCGGGCTGGAGCCACGACGAATGGCTGGCGGTCCACGCATCGCTGC
GTGGAGGATTGGACATGCTGGCCGAACCGACCATCGACTACCGGCAGCATGGCAACAACC
AGATCGGTGCCAGTCGCCGCGGTTTCCTGCAACGCCTGCGGCATCTCGATCTGTTCGATT
CACAGGCGCGCCAGCGCACGGCCGGGCGCCTGCTGGCCCTGGCCGATCTGCTGGGGCAGC
GCGGCGTGGTGGTGGCGCCGGAGCGCTTCCAGGGACTTCACGCGCTCGCCTGGCGCATGG
CCTGGTCGCGACTGCAGCTGTATCGCCGCGTGGATGTGCCGGCAGGCTGGATCGCCCATG
ATGCGCCGCGGTTGATCGCACGCCTGGCCAACGTCTGCCTGGCGGGGGGCGGCTGGAAAG
GGGGCTGGGCAGCGCTTGCGGGTGCGTGGGCCGGGTGGCGGGCGCCGCGCGCTGCTTGAA
CTGCAGTGAAACCGCGGGCCATCGCCTGCCAGCCACCGCGGCGCCTGCGTTAGACTCGCC
AGACCCTACCTGCCTGCATGCCCGTGCCCCGACGCTACGATTCCGACGACATCGACGATT
TCGACGACGACCAGCAGGACGACAGCCCGCTGTGGCGGCGTCGCCTGATCACCTGGAGCA
TGGCTGCGGTCGCGTTGGGATTGGGCTTCCTGATCCCTTATACGCTGTACCTGAACCAAC
AGGTGACCCAGCGCTTCGGTGAACTGCGCTGGCAGATCCCGACCCGGGTATATGCGCGGC
CGCTGGTGCTCACCCCCGGCAAGGCGATGGACGCAGCGACCCTGAAGACCGAACTCGCCG
CATCCGCCTACCGCGATGACGGGCAGGGCAAGGAGCCGGCGACCTATGCGGTGAACGGCG
GGCGCTTTGTCATTTCCAGCCGTGGCTACAACGATGTGGATGGCCGCGTCGCACCGCGTC
GGCTGGAACTGTCGCTGGCAGACGGTGCGGTCGCGTCGCTGCGTGATGCCGACAACCGCA
AGGCGCTGAAGGCTGCGCGCCTGGACCCGGCACGTATTGCCACCCTGTACGGGCAGAAGC
AGGAAGAACGCCGCCTGATCCGCATGGACGAGGCGCCGGACCTGCTGGTGACCGGCCTGC
AGGCGGTGGAGGACAAGGACTTCAACCGTCACCACGGCATCGATCTGTCCGGCATCGCGC
GCGCGGTGTGGGTGACGGTCCGTTCCGGTGGCCAGAGCCGCCAGGGGGCGTCCACGCTGA
CCCAGCAGCTGGCCCGCAGCGGCCTGCTCGGGATCGGCAAGGAACAGACGGTCACCCGCA
AATTCAACGAAGTGCTGTACGCGCTGATCATGGAGGCGCGCTACGACAAGCGCACCATCT
TCGAGGCCTATCTCAACCAGGTGTACCTGGGCCAGCGCGGCAGCCAGGCCATCCACGGCA
TGTCTTCCGGCGCCGAGTTCTGGTTCGGCCGTGACCTGCAATCGCTGGAAACCGAGCAGA
TCGCGCTGCTGATCGGCCTGGTCAAGGGCCCGTCCTACTACGATCCGCGGCGCAACCCGG
AACGCGCGCTGGATCGCCGTAATTTCGTGCTGGGCAAGCTGCATGAGGCGACGCTGATCG
ACGATGCCGAGTACCAGCGTGCACTGAAGGCGCCGCTGGGCGTGCCCAAGACGCCGGGCC
TGGTGGCGGCCAACCGCTTCCCGGCCTATGTGGACCTGGTTCGCCGCCAGCTCGGCCATG
ACTATCCGGAATCGGCGCTGCAGGGCGCCGGCCTGAGCGTGATGACCGGCATGTCGCCGT
CTGCGCAGGCCTATGCCGAAGGCGCGGTGACCCGCACCATCAAGTCGCTGGAAAGCAAGC
GCCGTCCCGAACTGCAGGCCGGCATGGTGCTGACCGACGTGCACAACGGTGACGTGCTGG
CGGTGATCGGCAGCCGTGAAGTGTCCGAGGTGGGGTTCAATCGAGCGATCGAAGCACAGC
GCCCGGTCGGCTCGCTGTTGAAGCCGTTCGTGTACCTGCTGGCGCTGGCGCAGCCGGACC
GCTACTCGCTGGCCAGCTGGGTCGACGATTCGCCGGTGACGGTGCAGCTCGGCCGTGGCC
GCAACTGGAGCCCGGGCAACGCGGACAACCGCAGCCACGGCACTGTGCGCCTGATCGACG
CGCTGGCGCATTCCTACAACCAGGCCACGGTGCGCGTGGGCATGCAGGTCGGCCCCGAGC
GTGTGACCCAGCTGATCCACGTGCTGGCCGGCATCAAGGCCGAAGCGAATCCGGCGGTGA
TCCTCGGTTCGACCGACCAGAGCCCATACGCGATGGCACAGCTGTACCAGTTCCTCGCGT
CCGGTGGCGAAATCCAGCCATTGCATGCGGTGCGTGGCGTGCTCGATCCGCAGGGCAAGC
TGCTCAAGCGTTACGACAAGACCCCGGCACCGGCCCAGGAAGGCGATTCGATTGCCGCCA
ACCTGATCAGTGTCGGCCTGCAGCAGGTGGTTGCCAGCGGCACCGCGCAGCGGCTCAACG
CCGATGGCCTCAGCCGCCTGCAGCCGGCCGGCAAGACCGGTACCACCAACGATGGTCGTG
ACAGCTGGTACGCCGGTTACACCGGGGATCACCTGGCGGTGATCTGGATCGGCAACGACC
AGAACGAGCAGGCCGGCCTGTACGGTGCCACCGGCGCGATGCGGGTCTGGTCGGGCATCT
TCCAGCGTCTTCCCAGTGCGCCGCTGCGGGTCAGCAACAAGGGCCTGGACTGGCAGTCGG
TGGCCGCCAGCGGCCTCAACACGACCGACGAGGGCTGCCCGGGAGCGCGCCGCTTCCCGT
TCGTGGTCGGCTATGCGCCGGCCTATGCGCCCTGTGCACCGGCGGTGTCGCCGGACGGGC
AGGGCGAGGCCGAAGGCGAGGGTGGTGGCTGGCGCAGCTGGTTCGGCCTGGACCGCAAGC
CGGAAGCGCCTGCCGAACCTGCCGCGACGCCCGCCGCCACTCCTCCCCCGAGCCGATGAT
GCCGATGAACATGCGATCCCTGCTGCAGCCCCTGGCCCTGACCGGCCTCAGCCTGGCCCT
GGCCGCCTGCGTGAGCAGTGCACCGCCGGTGGTCAAGCCGGTCGATACCACCACGCCGGC
GCAGCGCCTGGCTGCCGTGGATGCAGCCGCAGGCCCGGACGACAAGGAACTGTCGGTGCA
GCCGCTGCGTGATTCGCAGGTGGAAGACCTGCGGTTGACCGCACAGGCGCAGCGCCGGGC
AAACGATCTGGCCGGCGCGGCCAGCAGCCTGGACCACGCGCTGGAGATCGTGGCCGGCGA
CCCGGCGGTTTTGCAGGAACGTGCCGAGCTGGCACTGCTGCAGGGCCAGTGGGCACAGGC
GGAGACGTTCGCGCGCAAGGCGGTGGATCTGGGTTCGAAGACCGGGCCGCTGTGCCGCCG
GCACTGGGCGACGATCGAGCAGTCGCGCCTGGCGCGGGGCGAGAAGGAGAATGCGGTGTC
GGCGCATGCGCAGCTGGAAGGCTGCACCGTGCCGGGGATCAAGCGGTACTGAGGTATTCC
ACTCCATCGGGCGCTGCCCCCTCTGCGGCAAGCGCTCGCACTGATGGATGGTCGTGATGG
GCCGTGTGGGTGGGGCGTGCAGGACACGCCGTAAACCCATCCCTGGGGGCTCGATGGCGC
CATCCATGGCGCCAACGGTCCTGCACGCCCCACCCACCCGGTCCGCCATACATCGCGCGG
GCCGCAGGCAAGAACAAAATCAAAATCAAAAGCGGGTCGCGCGCTGCGCGCGCTCGCTGC
CATTTCTTTTCTTCTTTCCCCGTTACTCCCATCGCTTCTGAGCTGCCAGTCGAGCAGGCT
CGGCTTTGCGAAGTCTGTCCCCTCCGTCACCGGGAAACTGTCGAAGGCGGGGGACTGTGG
GTTTGCGGGGTGTCCGCGGCATGGATGCCGCGGCCAAGCCCCCAGGGACGGGTTTACGGC
GTCCCCGCAAACCCACAGTCCCCCGCCAGTCCCCAGTACAACCCAGAGCCATGAACACCG
CTGTTGCTGTTGCTGGTGCTCCGGCTTGAAACGGGTGCCGGGCAGCGCCCGGCCGGGTAT
TCTTTCCCTCTGATGTCCGACCTTGTCCATGCCAGCCGCGAAGCCCTCAGCGACGGCGGC
GCGCTCGCCTCGCACTTGGATGCCTTCGTCCCGCGTCCGGCACAGCTGCACCTGACCGAA
GCCATCGCCGATGCGCTGCAGCAGCGTGACCTGCTGCTGGCCGAGGCCGGTACCGGTACT
GGCAAGACCTTTGCCTATCTGGTGCCGGTGCTGCTGTCCGGGCTGCGTACCATCATTTCC
ACCGGAACCCGCGCGCTGCAGGACCAGCTCTACCACCGCGATCTGCCACGGGTGCGTCAG
GCACTTGGTGTCGGCCTGCGCAGTGCGCTGCTGAAGGGGCGCGCGAACTACCTGTGCCGC
TATCGCCTGCAGCAGGCGCGCGGCGAGCCGCGTTTTTCCAGCCCCGAACAGGCGGCGCAG
TTCCAGCGCATCCTGGCCTGGTCCGGTCGTTCGGAGTTCGGTGACATCGCCGAACTGGAA
GGCCTGGCCGATGATTCGCCGCTGCTGCCGATGGTCACTTCCACGGTCGACAACTGCCTG
GGTACCGACTGCCCGTTCTGGGATGACTGCTTCGTGGTGCGCGCGCGGCAGCGTGCGCAG
GCCGCCGACGTGGTGGTGGTCAACCATCATCTGCTGCTGGCCGATCTGGCTCTGAAGCAG
GATGGCTTCGGTGAATTGCTGCCGGGGGCGCAGGCCTTCGTCATCGACGAGGCACACCAG
CTGCCCGAATTGGCCGCGCAGTTCTTCGGCGAAGGTTTCGGCATGCGCCCGTGGCAGGAA
CTGGGCCGCGACTGCCTGGCCGAAGCGCGTGGCGTCGGCGGCGCGCAGTCGGCGCTGCAG
GAACCGGTCGACCAGTTGCAGCAGGCGCTGCTGGCCCTGCGTTCGGCGATGGAGGGACTA
CCGCCGCGTGGCACGCAATGGCGCGCGTTGGCGATGCCGCAGGTGCGCGATGGATTCGAT
ACGGTGATGGCGGGGTTGGTGACGCTGGAGCAGGCACTGCAGCCGCTGCGCGAAGCCGCG
GCGGGCCTGGATGCCTGCCATGCACGGGCGCGCGAAGCGGTCTCGCGGCTCAGCCGCTGG
CTGGGCGATGACGAACCTGCCCTCGATTTCGATACCGACCCGGCGGAAACCGCCACTGCC
GCTGATGTGCTCTGGTACGAGCTCACGCCACGTGGTTTTCGCTGCCAGCGCACCCCGATG
GATGTGTCCGGCCCGTTGCGTGAGCATCGCGAACGCAGTCGCGCGGCATGGATCTTCACC
TCGGCGACGCTGACCGTGGGCGGTGGCTTCGACCACATCGCCACCCGCCTGGGCCTGGAC
GATCCGCACACGCTGGTCCAGCCGAGTCCGTTCAATTGGCCGGAGCAGGCGCTGTGCTAC
CTGCCCGAAGGCCTGCCTGATCCGGCTGCGCGGGGCTTCGGTACTGCGTTGATCCAGACC
CTGCGGCCGGTGTTGCAGGCGTCGCAGGGCAGGGCATTCCTGTTGTTTGCCTCGCACCGT
GCATTGCGCGAGGCCGCCGAGGCACTGCGCGATGGGCCATGGCCGTTGTTCGTGCAGGGC
GAGGCGCCGCGCGCGACGCTGTTGCAGCGCTTCCGCGAATCGGGCAATGGCGTGCTGCTG
GGCTCGGCCAGTTTCCGCGAGGGCGTGGACGTGGTGGGCGAGGCGCTGAGCGTGGTGATG
ATCGATAAGCTGCCGTTCGCGGCACCGGACGATCCGGTGTACGAGGCACGGCTGGAGGCG
ATCCGCAGCCAGGGTGGCAATCCGTTCCGCGATGAGCAGCTGCCGCAGGCGGTGATTGCG
CTGAAACAGGGCGTCGGTCGCCTGATCCGCAGTGAGAGCGACCGTGGCGTGTTGGTATTG
TGCGACCCGCGCCTGCTCAACCGTGGCTATGGCCGGGTCTTCCTCGATTCACTGCCGCCA
TTCCGCCGTACCCGCAGTCTGGCCGATGTGCAGGCCTTCTTTACGCCACAATGGGCGCCC
GTGGCCGATGGTGCGGCTGCTCCGGCCGCCGTTGCGACCGGCCCCGAGCCGGCGCCCGGT
GCCACGTTCCCCCTGTTCTGACCCGATCCGATGAAACTGCTCGCCTTTGAAACCGCCACC
GAAGCCTGTTCCGTTGCCCTGCATGTCGATGGGCAGGTGCTGGAACGCTTCGAGATCGCC
CCGCGCCGGCATGCCGAACTGAGCCTGCAGTGGGCGGAGGCGCTGCTGGCCGAAGCCGGC
ATCAGCCGCCGCCAGCTGGACGGTATCGCGCTCAGCCGCGGCCCGGGTGCATTCACTGGC
GTTCGCCTGGCGATCGCCATCGCGCAAGGCATTGCGCTGGCACTGGATCGGCCGTTGCTG
CCGGTCTCGACACTGCAGGTGCTGGCGCTGCGGGCACCGGCGGACGAAACGCAGATCCTG
TCGGCGATCGACGCACGGATGGGGGAGTTGTACGTCGCGCGCTTCGAGCGTGTAGACGGG
CTGCCGGTGGCACGTGATGCCGAGCGCGTGTGCGCACCCGCTGCGGTTGCGCTGCCGGAA
GGGATGTCGGCCTACGGTGTCGGCACCGGTTTCGGCGCAGCCGAGGGGGCACTGGTGACC
CAGCTGGGCACCGGCCTGCGCGGCTTTGATGCGACGGCGCTGCCGCGAGCGTCGGATGTA
CTGGCACTGGCGGTGCCGGCGTTCGCTCGCGGCGAAGCCATTGCACCGGAGAAGGTCGAG
CCGGCGTACCTGCGTGACAATGTGGCGCTGACCCTGGTCGAGCAGCAGGCCGCGCGCGAG
GCGAAGGCGAAGGCCAACGGCTGAGCCCCTCGTGGCGGGGTTGGTTGATCGCATAAACCA
AAAGCCGCGCTTGGCCGGGCGGGGTGGGTTCGCGGGGGACGCCGTAAACCCGTCCATGGG
GGCTTGGCCGCGGCATCCATGCCGCGGACACCCCCGCGAACCCACCCCGCCCGACCTCTG
ACAGTTTCCGTGTGCGTCCGCCACGGAAAATCAAAAAAGAAAATCAAAGTCAAAAGCGGA
TCGCTTCGCTCGCATCCACGCGTAGCGTGGATGTGTGTCGACCAAGGTCGACACCTACCA
ATAGCAAAAATGCGCCGCGATCTGTCAGAGGTGGGGCGGTGTGGGCTTGCAGGACCGTTG
GCGCCATGGGCCCGAGGCATGCCTCGGGCGGGTTGGGCAGGACGCCCAACCCCGGTCTTG
CCGTGTGCGCAGGACAGCGCACACGAGCAAGGCGCCAGCGAGCCCCCAGGGACGGGTTTA
CGGCGTGTCCTGCAAGCCCACACCGCCCCGCCAAACCCACAGCCCAACCGCCGCTGTTGC
TGTTGCCGTTGCTCTAGCCTTCCAGCGGGTCCCGGGCCGCAGGCCCGGGCACCAAAACCC
TATCGGTCGTCGTGCAGGGTGCCGCCCGGCAGGAACACCCACGTACGGGTAACCTGCAGG
ATGTCGATTTCGTCTTCAGTCTTCGGCAATGGCGGGAACGGCTGGGCCAGCTGCACCACC
CGCAGTGCGGCCTCATCCAGCAATGGCGTCCCGCTCGAACGCAGGATCCGGCTGCTCTCC
ACGCTGCCATCGCGACGCACGCCCACGCTGATCACTACCTGGCCGCCGAGGCGGCGCTGC
CGCGCCTCATCCGGGTAATTCAGGTTGCCTACCTTCTCGGCACGGTCGACCCAGGCGCGC
AGGTAATTGGCATAGGCATACTCACGCGTGCTGGCCGACACGAACTTGCGGTTCGGGCGC
TTGGCGTACTGCGCCGAGCGCAGATGTACTTCGGCAGCCAGCCGCGCCATCTCCACGTCG
CGCTGTTCGCGTGCGCTCAAGGGCGCATCCGGTTCGGGCTGATCCGGCGTGGGGCGGGAC
TGCGCCTGCGCCACCACCTCTTCGCCATTGCGGCTGCTGACCACCCGTGCCTGTGGCGGC
GGAACCGGCGCGGCCGATTGCTGCTGCTGTGGAACCGGGCTGATTCCGGACTGGGCCTGC
GGCACGATGCCGGCCTGGTTGTCGCGCGGACGCTGTGCGCGGTCGTGCTCGCCACCGCCC
TCCTGGTTGGCCGCGGCCAGGAAATCGGCCTGCTTCGGGGTCAGCGCGGTGCGGGTCTGG
CTGAAAATGACTTCCAGTGTCGGCACCAGCGGCGCATCGCCCTTCACGGCGAAGCCCACG
CCCAGGATCAGCAGGGCGTGGACCAGCACCGACAGCGCGATGGTCGCCCCCAGCCGTTGC
GCTTCGCGCGGCGGCGGGGGCAGGACGGCAGGTGCGGCAGACATCAGCGCAGGCCGGCCT
CGAGTGCGTCGAACAGGGTGCCGGCGATGTTCAGGCCGTACTGCGCGTCCAGTTCGCGCA
CGCAGGTCGGGCTGGTCACGTTGACCTCGGTCAGGTAATCGCCGATCACGTCCAGGCCGA
CGAAGCGCATGCCGCGGCGCTTCATCTCCGGGCCGACCTGGGCGGCGATCCAGCGGTCGC
GCTCGCTCAGCGGGCGGCCTTCGCCGCGGCCGCCGGCGGCCAGGTTGCCGCGGAATTCAT
CGCCCTGCGGGATGCGCGCCAGGCAGTAGTCCACCGGTTCGCCATCGACCAGCAGGATGC
GCTTGTCACCGGCGGTGATGTCGGGAATGAACTTCTGGGCCAGCGCCAGCTTGCGGCCGC
CGTCGGTCAGGGTTTCCAGGATCACGTTCAGATTCGGATCGCCCTGGCCGCTGCGGAAGA
TCGAGCGGCCGCCCATGCCGTCCAGCGGCTTCAGCACGGCCTGGCCGTGCTCCAGCGCAA
AGGCCTTCAAGACCTTCGCGTCGCGGCTGACCAGGGTCGGCGGACAGCACTGCGGGAACA
GCAGCGCGGCCAGCTTCTCGTTGTAGTCGCGCAGGCCCTGCGGGTTGTTGACCACGCAGG
CGCCAGCCGCTGCGGCCACGTCCAGCACCTGGGTGTCGTAGATGTATTCGGCGTCGACCG
GCGGGTCCTTGCGCATCAGCACGATCTGGCCGGGGCCGAACTCGGTGCGGCCGAACGCGC
CCAGCTGATACCAGCCGGCCGGGTCGTCGCGCACCTGCAGCGGCGCGGTCTGGGCCACCG
CTACGCCACCCTCCAGGGCCAGGCCGCCCGGGCGCACGTAGTGCAGGGCATGGCCGCGGC
GCTGGGCTTCCAGCAGCATGGCGAAGGTGGTGTCCTTGGCGATCTTGATGTGGGCGATGG
GATCCATCACCACGATGACGTTCAACGGCATGGGCGCACCTGTCAGGCAAGGCGTTGATG
GTAGCGGCAACGCCGCTCGCGCGCCTCCCCGCCGTCCTGCAACGCAGCGTCCGCCCGGCG
GTCGCGCACGCATTGCGAAACCCGTCACGTTCAGGGGGGTGCCATGCCCCGCGCCATGGG
GCGGCCTTGAAGCGGGCGCGGAAAGTGCGATATAGATACGCTTTCGTAGCGGCCCCCGCC
AGAGATCGGGCCGTGCGCTTGGGGATAGGCAATGACTGAAAACACGACTGCGGGCGGGGA
ACTCGCAGGACTCCGGGTGATGGTCATCGATGATTCGAAGACCATCCGCAGGACTGCGGA
AACGCTGCTCAAGCGCGAAGGCTGCGAGGTGGTCACCGCCACCGACGGCTTCGAAGCGCT
TGCGAAGATCGCAGACCAGCAGCCGCAGATCATCTTCGTCGACATCATGATGCCGCGCCT
GGACGGGTACCAGACCTGTGCGCTGATCAAGGGCAACCAGCTGTTCAAGGCGACCCCGGT
CATCATGCTCTCGTCCAAGGATGGCCTGTTCGACAAGGCGCGGGGACGCATCGTCGGCTC
GGAGCAGTACCTGACGAAGCCTTTCACGCGTGAAGAACTGCTGGGTGCCATCCGCACATA
CGTCAACGCCTGACCAGGGGGGAAAGGCACAATGGCTCGTATCGTTCTGATCGAGGATTC
ACCGACCGACCGCGCGGTGTTCACCCAGTGGCTGCGCCGTGCCGGCCACGAGGTGCTGGA
GGCGGACAATGCCGAGGATGGACTGCAGCTGGTCCGCGACCAGGTGCCGCAGCTGGTGCT
GATGGACGTGGTCCTGCCCGGCATGAGCGGCTTCCAGGCCACCCGCGCGATGGCCCGTGA
TGCGGCGATCAAGCACATCCCGGTGATCATCGTCAGCACCAAGGCGATGGAAACCGACAA
GGCATGGGGCCTGCGCCAGGGCGCGGCCGATTACATCGTCAAGCCGCCGCGCGAGGATGA
ACTGATCGCGCGGATCAACGAACTGGTGGCCTGATGCGCTCGCCCTTCGACATTCTCGAA
GCCTACGAACGGCGCAGCCTGGCCCATGCGGTGCAGCTGCCCGAGCGGCAGTTCGCCCAG
GACCTCTGGCGTGGCGTGGGTTACCGCGTCGGCCAGCGCCGGCTGGTGTCCGATTTCCGC
GAAGTGGTTGAAATCGTGCCGATGCCGCCGGTGACCCCGGTGCCGTGCGCGCAGCCGTGG
CTGCTGGGCGTGGGCAATCTGCGCGGTAACCTGTTCCCGGTGGTCGACCTGAAGTACTTC
CTGGAAGGCACGCGTACCGTGCAGCAGGAAGGCCAGCGCGTGCTGATCATGCGCCAGGCC
GGCGGCGACGTCGCCCTGACCATCGATGAACTGTTCGGCCAGCGCAGCTTTGAACTGGAC
CAGCAGATCGCGGCCGGCACGCTGGCCGAAGGGCGCTACGGCCACTTCGTCGATCGCGCC
TTCCACGCCGACGGCCACGACTGGGGCGTGTTCTCCCTCTCGCTGCTGTCGCGTACCCCT
GAATTCCGGCAAGCCGCGGCCTGAGGCCGGGCATCGCCCCCTGCATTGAAGATCGAGGTT
GAACGATGAGTACTGCTTCGGACGCCACCAAGACCGGCAAGCTGCGGCTGGGCGGCAGCA
ACCTCTGGCTGTTCCTGCTGCTGGCATCGATGATCCTGTTCGGCGTCAACACCGGCGTCG
CCACCTGGCAGGGCAGTCGCCTGGCCGATGCCGGTTCCAAGGCGGCCGACCTGCAGGTGC
TGTCACAGCAGCTGGCCAACCAGGGCCGTGACGCCGTGGGCGGCAACGCGCAGGCGTTCA
CCGCTTTCAAGGCGACCCGCAACGCGATCGAACAGAACGTGTCGACACTGCAGGGGCGCT
ACGGCAAGGAGCCGGGCGTGTCCGGTGCCATCGCCACCCTGGGCGAGACCTGGGCGCCGC
TGGGCAAGCAGGCCGGGCAGCTGGTCGCCAGTGAACCGGCGGTGCTGGCGCTGGCCGGCA
ACGCCAACAACTTCACCGGTGCGGTGCCGGGCCTGCAGGCCCAGCTGAACGAGCTGGTGC
GTGCGATGTCGGCCTCCGGCGCGCCGTCGTCGCAGGTGTACAGCGCCCTGCAGCAGGTGG
TGGTGGCCGGCTCCATGGCCCGTCGCGTGACCGAAATGCGCGCCGGTGGCAGCGCCGCAG
CGACGTCCGGCGATGCACTGGCACGCGACATCACCGTGTTCTCGCAGGTGCTCGACGGCC
TGCGCAACGGCAACGAGGAACTGGGCATCACCGCCGTGCGCGGTGCCGCCGCCGTCGCCG
CACTGGAGCAGTCGCAGCAGAAGTGGGAAGCGATGAAGCAGGACGCTGACGCGATCCTGG
CCAGCTCGCGCCAGCTGTTCGCGGCGCAGTCCGCCGCCACCGCGCTGGGCCAGGGTTCGG
CCCACATGCTGGATGACAGCCGCAAGCTGTTCGACGCGTTCTCCTCGTTCGGCTCGGTGT
CTGACACCCGCCTGTTCCCGAACTTCTGGATCGGTGTGGTGTCCGGTGCGCTGTCGCTGA
TCGCGATCATCGGCTTCGTTTCCACCAACGTGCGCAGCCGCTCGCGCGAGCAGGAACTGC
GCTACCAGACCCAGGTGGAATTCAACAGCCGCAACCAGCAGGCGATCATGCGGCTGCTGG
ACGAAATCTCCTCGCTGGGTGAGGGCGACCTGACGGTGAAGGCCTCGGTGACCGAGGACA
TGACCGGCGCCATCGCCGACGCAATCAACTACGCCGTCGACGAGCTGCGCCACCTGGTGA
CCACCATCAACGACACCTCGGCCAAGGTCGCGCTGTCCACCCAGGAAACCCAGGCCACCG
CCATGCAGCTGGCAGAGGCGGCGGGCCACCAGGCCAACCAGATCACCTCGGCGTCGGACC
GCATCGGCGAAATCGCGGCGAGCATCGAACAGGTGTCGCGCAACTCGGCCGAGTCGGCCG
ACGTGGCACAACGTTCGGTGGTGATCGCCGCCGAAGGTGCCGGCGTGGTGCGCGAGACCA
TCCAGGGCATGGACCAGATCCGTGACCAGATCCAGGAAACCTCCAAGCGCATCAAGCGCC
TGGGTGAGTCGTCGCAGGAAATCGGCTCGATCGTGGAACTGATCAACGACATTTCCGAAC
AGACCAACATCCTGGCGTTGAACGCAGCGGTCCAGGCGGCCTCGGCAGGTGAAGCGGGCC
GCGGTTTCGCGGTCGTGGCCGACGAAGTGCAGCGCCTGGCAGAACGTACCTCCGGCGCGA
CCCGACGCATCGAGAACCTGGTGCAGGCCATTCAGGCCGATACCAACGAAGCGGTCACCT
CGATGGAACAGACCACCGCCGAAGTGGTGTCCGGTGCACGTCTGGCCGAGGACGCCGGCA
CCGCGCTGACCGAGATCGAGCGCGTGTCCAATGCACTGAACACCCTCATCAAGAACATCT
CCATCGCCGCCCAGCAGCAGTCGGCTGCGGCCTCGGACATCACCCGCACCATGGGCGTGA
TCCGGCAGATCACCGGCCAGACCTCGCAGGGTGCCGGGCAGACCGCCGAATCGATCGGCC
ACCTCGCGCAGCTGGCGGCCGACCTGCGTCGTTCGGTCGCCGACTTCAAGCTGCCGGCGT
GACGCGGGCAGGGCGGCGAGCAAGGAACCAGTCGATGAAGCATTTCCATTCCCCACGCCA
GAACTCGCGCGGCTTCCGCGCGGCGGCGAACGGAGCGCGTCCATGAGCAGTCTGCGCGAT
GCGATGAGCCACGCAGCGCTGGGCTGGGTCAAGCCCGAGCTGGACGAGACCCTGCGCCAG
GTGCGCAACGAAGTCGAGTACTACGCGGAAGACCCGACCGACGCCAGCCGCATGCGCATC
TGCGCCGGCTACCTGCACCAGGTACAGGGCACCCTGCGCATGGTCGAGCTGTACGCCCCG
GCCATGGTGGCCGAGGAGCTGGAACAGCTGGCCAATGCCATCGGCGCCGGTGGCGTGGCC
GATCGGGATGAAGCCTGCGCGACTCTGATGCGTGGCAGCGTGCTGCTGCCCGATTACCTG
GAGCGCCTGCAGAACGGTCACCGTGACATCCCGATCGTGCTGATGCCGCTGCTGAACGAG
ATCCGTGCCGCACGTGGCGAAGAGGGCGTGCATGACAGCGTGCTGCTGGCATTCGCACCG
GACAGCATCACCGCCACCGAGGCCGAGCTGGACCATGCCCGTGGCAGCCTGAGCGGGCGC
AACCGCGAGCTGCTCGATACCGTGGGCAGTGCAGTGAAGGAAGAACTGCTGCGCATCAAG
GATGCGCTGGACCTGCACCTGCGTACCGGCGGTGCGCCGGAGCAGCTGCAGACCCAGGCC
AACGAGCTCGGTGCGGTCGCCGATACGCTGGGCATGATGGGCCTGGGCGTGGCCCGCGGC
GTGGTCGTGCAGCAACGTGATGCCCTGCGTGGCGTGGTCGAGGGCCGCCAGCAGATCGAC
GAAAACCTGCTGCTGGATATCGCCGGGGCGCTGCTCTACGTGGATGCGTCGCTGGATGAC
CAGGTCGCCCATCTGGGCGCCGGCGGCAGTGGCCAGGACGATCCGAGCGCAGTGGAGAAC
CGGCGCACGGTAGAGGTGCTGGCGCACGAGGCCATCGCCAACTTCGCCGCCGCGCGCGAG
CACTTCGTCGCGTTCATTGAAACCAGCTGGAACCATGCCGAGCTGCACGACGTGCCGCGC
CTGCTGGGCGATGTGTCCGGTGCGCTGCGCATGCTCGACCTGGGTACCGCCGCCGATTAC
CTGCGCGGTGTGCAGCAGTACATCGAAGCCGAGCTGATCGGTCGCCAGCGCGTGCCGAGT
GGCCGCCAGCTGGACACGCTGGCCGACGCCATGGCCAGCCTGGAGTACTACCTCGAAGCC
CTGCGCGACCGCCGCCCGGGTCGCGAGGACATCCTCGACATCACCCGCAGCAGCCTTGAG
GCGCTGCGCTACTGGCCGTTGCCGGACCACGATGCGGCTGAGCCGGCAGCGTCCGTGCCG
CAGTCGATCGAGCGTGAGCCGGTCGTGCTGCAGGGCGAGGCACTGCAGCCAGAGCACATC
GAGATCCCGGTACAGTCGGCCGCGCCGGCACCCGGTGAGGTGCCGGTACCGCTGCCGGAC
TTCACCTTCGATCCGCCACCGGCCACGCCTTCGCCGGCAGCGGCGGACAACAGCTTGATG
TTTGGTGGGCTGGGATCCGTCGCCTCCGCGCCGCTGTCGCTGCGTGACGAGTCGGATGCA
CCGCTGGTCTTTGCCGCCTCCAGTGCACCTGCACCCGAGGTCCCGCAATGGGATCTGGCA
CCGTTCCATCCTGAGACCGATCCGCTCGCTCCAGCGGACGATGAGCGCAGTCCGACGTTT
GCCAGCTTCGATCCGGTCAGTTTCGAACAGCTCGATGCAGGGCAGGGCGCCGCCGCCCAT
TGGACGCTGTCGGAGGCGGCTCTGCCAGTGCAGTCCGATGCGACAACCGGCCTGGACGTA
GAGGACGCCGCCGACGCGTCGCTGTCCATCGAGACCGGCGCGCATGCCGCACCGGGGTTC
GACCCGGTGGCCGCCGAACATGACGCGTTTTCTGCAAGTGACGACGTCGTGTTCCGTTTC
GATGCCGATGCGCTGGACAATGCCGATGACGTGTTGTCGCTGCATGCGATGGAGGCATTG
TCGCTGGAGGACGCTGCCGGGCTGCATCCGTCGCTGGAGAGCATCGATGCCACTGCCCCT
GCGGTGGTGGAAGAGAGCCCGGCTGCCGCAGAGCCGGACATCACCCCCGTGGATGTGCCG
GTGGAAGCGCCCGCACCGCTTGCCGATGTGCCGGCAGCGGCGGTGTCGATGATCGACATC
GACACCATCGCACCGATTGATTTCAGCGAAGCCGACGCGCAGTTCTTTGCCGAGCTGAGC
GCTGCCGCCGCGGACTTCAATCCGCAGGCGACCCCGACGCCGGCTGATGCGGAAGCGCCA
GTCGCCGTGGGCAGCGCGGAAGATGCAGACGCCGGCTTCGAGGCCGGCTTCGACGACGAT
GCCGAGAACATCGACGAGGACATCCGCGAGGTGTTCCTGGAAGAGTTCGACGACGAACTG
GCCAACCTCGGAACGTTGCTGCCGGCATGGCGCATGCAGCCGGACAACATGGACCGTCTG
CGTCCCATCCGTCGCATCTTCCATACGCTCAAGGGCAGTGGCCGACTGGTCGGTGCACGC
ACCCTGGGCGAATTTGCGTGGAAGATCGAGGGCATGCTCAACCGCGTGCTCGACGGCAGC
CGCCCGGCGACGCCAGCCGTGCTGGCCATGGTCGACAACGCGCATGCCGCGCTGCCGCAG
CTGAACGCCGCGTTGCGTCATGGCCAGCGGATCAGCGTGGACCTGCAGGCGATGCAGGCC
ATTGCCGATCGCGTCGGCGCGGGTGAGGAAACCTATTACGTACCGCTGCCGGTTGCGGCC
GCTCCCGCCGCACCGGTGGTCGAAGCCGATGGCGAGGACGAGATCAGCCGCATTCTCGAA
GCCGAAGCAATGGCGTCGGTGCAGGCTGAAGCCCATGCGGACCCGGCGCCCGAAGCATTG
GGCACGCCAGCCAACATCGACAGCGTGCTGCGCGAGATCCTGGAAGCCGAAGTGGAAGTC
CACCAGGCGACCCTGCAGGACTGGCTGCGCTTGGCACAGCAGGCGCCGCAGCCGGTCAGC
GACGCGCTGCTGCGCGCGGTGCACACCATGAACGGCGCCTTCGCGATGACGGAAGTGCCG
GAAATCACTGCCGTTACCGGCGGTGCCGAGTCCTACATCAAGCGCGCGCTGGCTGCAGAC
GTGGTGCCGGGCGACGAGGGCGTGGCTGCGCTGGATGCGACCGCGCAGGCGATCACCGCG
ACCATGGAAGCGCTGCAGGCCGAGCAGCCGCGCATCACGCCACAGGAAGCGCTGGTACAG
CGCCTGCAGGCGCTGGCCGGTGAACTGCCGGAAGCGCGCTGGCCGATGGTCGGGCTGGAG
GACGAGGATGAAGAGGGCATCGCGCTGGCGCCTGATGTCGGGCGGGCATCCGAAGCCGAA
GCGCCGCTGGCCGGGCTGGACACGCTGGACGAAACCAGCATGGCGTCCGCTTTCGATGTG
GCGCCCGATCTCATTGCCGAGCCGCAGCCGCTTGCCGAAGATGCGCTGGAACCGGTTCCA
GCTGCAACCGACCCGCAGACGCTGGACATCGCGGCCGACAGCGGCCTGGACGTGGGCGAG
CTGACCGCCAGCGACGATCTTTCGCGTTACTTCGACGCCGGCTGGCCGTCGGTGCCGGGC
GAAGGTGAACCTGCCGTGGCGGACACCTGCGCGATTGAATCGATCCAGCCGGTCGAGAGG
GCGCCTGTTGTCGAAGTGGCCGAAGCAGATGCCGTGCCCACGATCACGACGGTCGACGAC
GCTGATCTGACCATGGCCGACGATCTGTCGCCCTACCTCGATGCCCGCGCGCTGCCGGTG
GATGACCGCGACGCCGATGAGATGCCGGTGTCCGCGGAGGTTGACGCAATCGACCTGAAT
ACGTCGATGTCCGCTGATCTGGGCGATGCCGACGCCAGCCTCGACGACGACGCTGCTGCA
CTGCCACTCGACAGCGGGCTGTCGAGCCTGCAGGATGAAATGGCTGCGCCGGGTTTTGCA
GAACCGGTCACGCTGGCAGCCGCGCTCGAGGCCGGCCTGCACGTGATCGAAGAAGAGCAG
ACCCTGGACGACGACGGGCAATGGCCCGTGCTCGGCCTCCAGGCCAGCGAACTCGCGCCG
GGCGAGGCGGAAGCCTTTGCCGAGGATGCGGACGTCGGCGGGGAGGCGGCGGTCGGCGAA
GGAGAGAGCGCCGATCAGCCGTCCCCGGCGACGGTGAACGAGGTGAGCGCTGCCGAAGCA
CTGCAGGCCACCGCCGAGCCGGTGCGGTTCTTCGAACTGGAAGAAGCGCCGGGGCAGGGC
ACGGCCAACACCGATGCCGAACCTGCCGAGGCCGACGCCGGAGAGCGGGCGCCGCTCCAC
GATGAAGCCTCCACCCTGGAAGACACCGCGGATGGCGCCGATGCGCTCGACTTCAGCGTG
TACGACCGCGAACTGGTCGACATCTTCGTCGAGGAAGGCAAGGACCTGCTCGACCACTGC
GATGGCCTGATCAGCGAGCTTCGCAATGCGCCGCAGGATCGCGAGGTGCTGGCCGGCCTG
CAGCGTGACCTGCACACCCTGAAGGGTGGCGCACGCATGGCCGGCATCAATGCAATCGGC
GACCTTGGCCACAGCATCGAATCCCTGCTGGAAGCCGTGGCGGCCGGCCGCACCGAGATC
GAACGCCGCGACGTGCAGCTGCTGGAGCGCGGCTTCGACCGCCTGCACCAGCTGCTGACG
CGGACCGGTGCCCACCGCGTGGTGGCGCCTGCACAGGATCTGGTGGAGGCCTTCGAGGTC
CGCACCACCACCGATATCGCGGCGGCCGCTGCGGCCGCGCGTGCGGCCAGCGAGGCCGAG
GCCGTGCCGGCACAGGCTGTGGGCCCGCTGACGACGCCGGCCGATGCCCCGCTGTCGGCA
CCACTGCCGGCCGAAGGCGTGGCCGACGAAGATCCGCTGGCGCGTCCGCAGCAGGAGCAG
GTGCGGGTGCGCGCCGACCTGCTCGACCGCCTGGTCAACCATGCCGGTGAAGTGGCGATC
TATCGCTCGCGTCTGGAACAGCAGCTGGGTGCCTTCCGTGGTGCCATGGCCGAACTGGAG
CGCACCAATGCGCGACTGCGCGACCAGCTGCGCCGACTCGACCTGGAAACCGAGGCGCAG
ATCGTCGCCCGCTACCAGCGCGAGCAGGACCAGGCGGACCAGAAGTTCGATCCGCTGGAA
CTGGACCGTTTCTCCACCCTGCAGCAGCTCAGCCGTGCGCTGAACGAGTCCGCCGCCGAC
CTTGGCGGCCTGCAGGGCGTCCTGGACGATCTGTCGCGCCAGTACGACTCCCTGCTGCAG
CAGCAGTCGCGCGTCAGCTCGGAACTGCAGGATGGCCTGATGCGCGCGCGCATGGTGCCG
TTCGACGGTCTGGTGCCGCGCCTGCGCCGCGTGGTCCGCCAGTCCGGCATGGATACCGGC
AAGCAGGTCCACCTGACCCTGGAAGGTACCCACGGCGAACTGGACCGCAACGTCCTCGAC
CGCATGGTCGCGCCGCTGGAACACATGCTGCGCAACTCCGTGGCGCATGGCCTGGAAGCG
CCGGAACAGCGCCGCGCCGCCGGCAAGCCGGAGGAGGGCGAGATCGCCATCCGCCTGCAC
CGCGAAGGCTCGGAAATCGTGCTGGAAGTGGCCGACGACGGCGCCGGCCTGGACCGCGAG
GCGATCCGCCGCCGCGCCATCGACCGTGGCCTGCTGGCTGCCGATGCGCAGCCGAACGAG
CAGGAACTGGACAACCTGATCTTCGCCTCTGGTTTCACCACCGCTGACCAGGTCAGCCAG
CTGGCCGGCCGTGGCGTGGGCATGGACGTGGTGCGCAACGAAGTGCGCCAGCTGGGCGGT
TCGGTCGATATCCAGTCAGTGCGGGGCCAGGGCGTGCGCTTCACCCTGCGCCTGCCGCAG
ACGCTGGCGGTCACCCAGGCGGTGTTCGTGCAGATCGGCGAAACCACCTTTGCGGTGCCG
GTCGCATCGGTCAGTGGCATCGGCCGCCTGTCGCGCGAGCGTTTCGAAGCGGCCGACAGC
AGCTATCGCTACAGCGGCGAGGACTATCCGCTGTACGACCTCGGCAGCCTGGTCGGGCAG
GCCCCGGCGCGTGCCGATGGCCAGGACCAGGTACCGCTGCTGCTGGTCCGTGCTGGTGAC
CTGCGTGCCGCCGTGGCGATCGACCAGGTGCTGGGCAACCGCGAAATCGTGGTCAAGCCG
GTCGGCCTGCAGATCGCTTCGGTACCGGGCATCTACGGTGCAACCATCACCGGCGATGGC
CGCGTGGTGGTGATCCTGGACGTCGCGCCGCTGGTGCGCCGCTTCCTCGCCAACCCGACG
CTGCCGGTGCTGGCCAACGCGCCACGCCAGGAGCGCCAGGTGCCGCTGGTGATGGTGGTG
GACGATTCGCTGACCATGCGCAAGGTGACCGGGCGCATCCTCGAACGCCACAACTTCGAG
GTCAGCGTCGCCCGCGACGGCGTGGAAGCACTGGAGCGCCTGGAAGAACGCGTGCCCGAC
CTGATGCTGCTGGACATCGAGATGCCGCGCATGGATGGTTACGAGCTGGCCACCGCGATG
CGTGCCGACCCGCGCTACAAGGACGTGCCGATCGTGATGATCACCTCGCGCAGCGGCGAC
AAGCACCGCCAGCGCGCCTTCGAGATCGGTGTGCAGCGCTACCTGGGCAAGCCGTACCAG
GAGCTGGACCTGATGCGTAACGTGTACGACCTGCTGGGGATCGCCCGTGTCCGTGAGTGA
AGCCCAGGCGGCCCCGGCCGTCGCCCTGCTGGCCCGTCCTGGCGCGGCGCGCGAGCGCCT
GCGCGAGGCGTTGTCGCATGCCGATGTGCAGCTGGTGCTGGAAGACGACCCCAATGGCCT
GGAGCCGCAGCTGCTGCAGGACGCGCGTCCACAGTTCGTGGTGATCGCGCTGGAAGCGGC
CATCGAGGATGCTCTGGAGCGGCTTGAAGCGGTGCTGTCCGCACCAGGCCTGACCCTGGT
CTTCGACGAAGCCGAGCTGGCGGCGCGCCGTGATGGTTGGGAGGCACAGCGCTGGGGCCG
CCACCTGGCCGCCAAGCTGCACGGCCACCAGCAGGTGCTGCCGCCGGGTGCGGAAGACGA
ACCCGCCCTGCAGCTGGAACCGGGCCACCCGGCACCGCCGCCGGCACCACGGGAAGAAGC
GCTCCAGCCGCATCTGGACCAGGCATTGAGCTGGGCCGACGAGGTGCCGGCGGACAGCCT
GTATGCGCCACCGGCGCACCTGCACGAACCGATCGCGCTGGAGCAGGCACTGGCCGCGCT
GCAGCCGGTGGTGGCGGAGCCGCTGGAGGCAGCGCCGATGCAGCCGGTTGCCACACCGGC
AACGCCGCCGGTGTCCTTCGACCACACCGCGTGGTCACTGGTCGAGGACGTAGCAGACGC
ACCCGCAGCCACCGGGTACAGCGCCGCGATGGAAGCCCCGCTGCCGTCCTTCGATACCGA
TCACCTCAGCCTGGTGGACCTGGACACTGCGGCGCCTGCGGGCGCACGTGCCGGCTCGCT
GCTGGTGCTGGCCGGCATTGGCGGCCCGGATGCGCTGCGCCGCCTGCTCGGTGCGCTGCC
ATCGTCGCTGAGCGTGCCGGTGCTGGTGCACATGCGCCTGGACGGTGGCCGCTACGGCAA
CCTGGTCAAGCAGATGGCACGGGTGTCGCCGCTGCCGGTGCAGCTGGCCGAAGCCGGCCA
GCGTGCAACACCCGGTGAAGTGCACGTGCTGGCCGATGACATCGGCGTGCAGGCCGCCAG
CGACGGCCTGTATTTCGTCAGCGACGCGCAAGGCATTTCGATTGCCGGGCTGCCGGCCGA
CCACACTGCGCTGGTCCTGCTCAGCGGCGCCGACCTTGCGCATGTGGGTCCGGCGCTGGA
TCTGGCCGCCGCCGGTGCCTGGGTGGCCGGGCAGGTCGGCGAGGGCTGCTATGACCCTGC
CGCAGCCACGGCGGTGGTCGCCGCTGGCATGGTGGCGGGTGAGCCACAGGAACTGGCGCA
GGCCATCGCCTCGCGCTGGGGCGTGGAAGACGATAACGGAGAGGCACCATGAGCTATGCC
AGCAATGACGAAATCCGCGGCGTCCTGATCCAGGCCGGCAACGAGCGCGTGCTGCTGCCC
AATGCCACCGTGGCCGAAATGATGTCGCGGGTGCCGGTGCAGCCGGTTTCCGACGCCCCG
CGCTGGCTGGTCGGCGAAATCGGCTGGCACGGCTGGCAGGTGCCGCTGGTGTCGTTCGCG
CGCCTTTCCGGCCTGGGCGAGGAAGCCGTGGGCGGCCACAACAAGGTCGTCGTGCTGAAG
GCCCTCAGCGGCAACGCGCAGCGCCCGTACTACGCGCTGCTGACGCAGAATTTCCCGCAG
TTGATCTCGGTGCCGCGCGATGGCCTGCTGGCCGATGCTTCCGAGGAAACCCTGCCGCAG
ATCGTGCACATGCGCGTGCTGCTGGGTGAGCAGAGCGCGCTGCTGCCGAACCTGGATGCG
CTGGAAGCCGCGCTGGATTCGCTGGCGGCCTGATCGGCAATCCGCCGGTCGGGTTCCCGG
TAGTGCCGGCCGCTGGCCGGCAACCTCATGATCCCTTGGTTGGCGCGGCGCAAGGTGCAG
GACGTGGAAGCCGAACTGGCGATCTGAGCCAGTAGTGCCGGCTGCTGGCCGGCATCTGCA
TCGATTCAT
>contig00003 len=357005 cov=31.9 corr=2 origname=NODE_3_length_357005_cov_31.925709_pilon sw=shovill-spades/1.0.4 date=20220914
TATGCAGCGGCGGCAGCGGCGAAACGACCACGCCCGGTCAGCGTATGGCGGCGGTCCACC
CGCGCGTTGGTCGCACCCATCGCGCGCAGAGAGCTGCCGGCCAGCGGCCGGCACTACCGG
AAGCAAGATGTCGCGGCGTCACCGGAGCTCAGGGCTCGCCGGCGTCGATCAGCGCATCGG
TATCAAAGTGTGGCGGCCGCCGCGCACGGGTGCGCTGCTCGTAGGCGTAGGCCATTTCGA
TCAGCTTCGGCTCGCTCCAGGCGGTGCCCATGAACAGCAGGCCGACGGGAAGGCCGTTGA
TCTGGCCCATCGGCACGGTCAGGCTCGGGTAACCGGCCACGGCAGCGGCGCTGTAGCTCT
CGCCGGGGAAGTCGTCGCCTTCGCTGCGGATCGGCCACGCCACACCGGTGGTCGGCGCCA
CCAGCGCATCGAGCTGATGGGCGGCGAGGGCTGCATCGATGCCTTCCGGACCGGCCAACC
GGCGCGCATCACTGCGCGCGCGGATGTAGGCAGGGTCTGCCAGGCCGGTGGTGGCATCGG
CCTCCACCAGCAGCTCCTGGCCGAACAGGCCCAGTTCCTGCTTGCTGTGCGCCTGGTTGA
AGGCGATCAGTTCGGCCAGGCTGCGCAGTGGCGCGCGGTGGGCGCTGAAGTAGCGCTCCA
GCCCGGCCTTGAACTCGTACAGCAGCAGCGTGCGCTCAGCCTCGGCCCACGCGCCCTGGT
TGGGCAGCTCCACCGGCACCACCACGGCGCCGGCGCGACGCAGCTCGGTCGCTGCCTGAT
CGATCAGCGGCGGCATGCCGCGGTACTTCAGCAGCGGCGTCTGCAGCAGACCGATGCGTT
TGCCGCGCAGGCCCTGCGGGTCCAGGCGCGCGGTGTAGTCGTAGACCGCACGGCCGGGCA
TGGTCGCGGTGGCGGGATCGGCGTCATCGCGGCCGGCGATCGCAGTCAGCACGGCGGCAG
CATCGGCGACGCTGCGGGTCATCGGGCCGGCGGTGTCCTGGCTGAAGGAGATCGGCACGA
TGCCATCACGACTGACCAGCCCGACCGTCGGCTTCAGACCGACCACGCCGTTGATCGCGG
CCGGGCAGACGATGCTGCCGTCGGTTTCGGTGCCGATCGCCACGCTGGCCAGGTTGGCGG
CCACGGCCACCGCGCTGCCGCTGCTGGAGCCGCACGGTGAATGGCTGATGCGGTAGGGGT
TGCGGGTCTGGCCGCCGCGCGCGCTCCAGCCGGAGATGGAGTCATTGCCGCGGAAGTTGG
CCCACTCGCTGAGGTTGGTCTTGCCCAGCACTACGGCGCCAGCCTCGCGCAGCCGGCGTA
CCAGGTAGGCATCGTCCGGACGGAAGCCCTGCAGGGCCAGCGAGCCGGCACTGGTGACCA
TCGGTGCGGCGTTGATGTTGTCCTTCAGCAGCAGGGGGATGCCATGCAGCGGCCCACGCA
GGCGCCCTTCGCGGCGCTCGCGGTCGCGTGCGGCGGCTTCCTTCAGGGCGTCGGGGTTGA
GCTCGATCACCGCGCGCAGGCGGGGCCCGGTGCGGTCCAGGGCGGCAATACGCTGCAGGT
AGGCCTGGGTCAGGGTGGTGCTGTCCAGATCTCCGGCAGTCATCCGCGCCTGCAGGTCGG
CGACATCGGTTTCGGCGTACGGGAACGGCACGTTGCGGCTCGCAGGTTCGGCCGCATGCG
CGCTGGGCGTGGCCGGGCTGCAGCCAGCCGAAAGCAGCGCCGGAAGCGCGGCGAGCAGGC
AGGTCAGCAGAGGCGGCAAGGACGGGCGCATGGGGCGGCTTGGTCGGCTCCAATCCCCAG
TGTAGCCGGTGCTCAGCGGTGGCGCTTGCGCAGGTCGCGGGCGAGGACGTAGACCACGAT
CAGGTTGATCGCCAGGATCGTCCATGACGGCCAGCCGGGATGGCGGATGATCGCGAAGAT
GTCGAAAGGCAGGTACAGGGCGGCGGTCAGGCAGCCCAGCCAGGACGCCCAGGCCTTGGC
CCGCCACAGGCCCCAGGCTTCGACCAGGTGCAGAAGGCCGTAGCCGATCATCCCCGCCGC
GGCCAGGTGGACCGCGTCGGGGCTGATCATGTGCAGCAGCGAGGGCAGGGTGCCATGGTC
CGGATCCAGGCTGAAACGCCGGATCAGGGCCATGATGCCGTGCCGCAGCGGCTGCGGTCC
GAGCACTTCCAGCCCGGTGGCGGCCAACAGCGCCAGCATCGCCTTGCTCGCTTCGAGCAG
GGCGATGACGTGCAGACCCGGATGCCGGTGTGGATCCGGGTTGTAGCCGCTCTGGTTCAC
GGGGTGCTGGCTCAGCCGCCGCGCGAAGCCTTCTTGCGATCGCTCTCGGTCAGGAACTTC
TTGCGCAGGCGGATCTCCTTCGGGGTGATCTCGACCAGCTCGTCGTCTTCGATGAAGTCC
AGGGCCTGTTCCAGCGAGTACTTGATCGCCGGGGTCAGCTGGATCGCATCGTCCTTGCCC
GAAGCGCGCATGTTGGTCAGCGGCTTGGTCTTGATCGCGTTGACGGTCAGGTCGTTGTCC
TTGGAGTGGATGCCGACCAGCTGACCTTCATACACGTTGTCGCCTTCAGCAGCGAACAGC
TTGCCGCGCTCCTGCAGCGGGCCCAGCGAGTAGGCCGGCGTGGTGCCCGGTGCATTGGCG
ATCATCACGCCGTTGATGCGCTTGGCAATCGCGCCCTGTTCCTTCGGACCGTAGTGGTCG
AACACGTGGAACAGCAGGCCCGAACCCTGGGTCAGGGTCTTGAACTCGTTCTGGAAACCG
ATCAGGCCACGGGCCGGGATCTGGTACTCCAGGCGCACGCGGCCCTTGCCGTCCGATTCC
ATGTTCTTCAGCTGGCCCTTGCGGGTGCCCAGCTTTTCCATCACGCCGCCCTGGTGGATT
TCTTCGATGTCCACCACCAGCTGCTCGATCGGCTCCATCAGCTGGCCGTCGATTTCCTTG
ATGATCACTTCCGGGCGCGACACGGCCAGCTCGTAGCCTTCGCGGCGCATGTTCTCGATC
AGCACCGACAGGTGCAGTTCGCCACGGCCGGAGACCAGGAACTTGTCGGCGTCTTCCAGC
TGCTCGACCTTCAGGGCCACGTTGTGGACCTTTTCACGGTCCAGGCGGTCCTTGATCTGG
CGGCTGGTCAGGAACTTGCCACCGGACAGGTCCTTGTTGCCGGCGAACGGCGAGTTGTTG
ACCTGGAAGGTCATCGAGATGGTCGGCTCGTCGACGGTCAGCGCCGGCAGCGCTTCCGGG
AAGTCCGGTGCGCAGATGGTGTCGGAGATGGTCAGCTCCTGGATGCCGGAGATGGCCACG
ATGTCGCCGGCCTCGGCCGAATCCTGCTCGATGCGCTCCAGGCCCATGAAGCCCAGCACC
TGCAGCACCTTGCCGTTGCGCTTCTTGCCTTCACGGTCGATGACCGCGACCTGCATGTTC
TTCTTCAGGGTGCCGCGCTGGATGCGGCCGATGCCGATCACGCCCACGAAGTTGTTGTAG
TCCAGCTGGCTGATGCGCATCTGGAACGGGCCTTCCGGATCCACTTCCGGCTTCGGCGCG
TGCTGCATGATCGCTTCGTACAGCGGGGTCATGTCGCCGTCGCGCACGGTGTCTTCCAGG
CCGGCATAGCCGTTCAGGCCCGAGGCGTAGACGATCGGGAAGTCCAGCTGCTCGTTGGTG
GCGCCGAGCTTGTCGAACAGGTCGAAGACCTGGTCGATCACCCATTCCGGACGGGCGCCC
GGACGGTCGACCTTGTTGACCACGACGATCGGCTTGAAGCCCATCGCGAAGGCCTTCTGG
GTCACGAAGCGGGTCTGCGGCATCGGGCCGTCCATCGCGTCGACCAGGATCAGCACGGTA
TCGACCATCGACAGCACGCGCTCGACCTCACCACCGAAGTCGGCGTGGCCGGGGGTGTCG
ACGATGTTGATCCGGTTCTTGATGCCGGTCCTCTTGTCTTCCCAGGTGATGGCGGTGTTC
TTGGCCAGGATGGTGATGCCGCGTTCCTTTTCCTGGTCGTTGCTGTCCATCACGCGCTCG
GCGAGGACGGTGCGCTCGGACAGGGTGCCGGACTGCTTCAGCAGCTGGTCGACCAGGGTG
GTCTTGCCATGGTCGACGTGGGCGACGATGGCGATGTTGCGAAGATTTTCGATGGACATA
CGAAAGGGGGCCAGTCGGCGCCGGATTTGGAAAAAGAAGTCCAACATTATACGTCGAACT
TGACGATTCGCGAAAAGGTGGATTTCACATCCGTCGCGGGGCCCATTCAGCTGGCTGTCC
GCCGCGTCGGCCGGGGCCGCCAGCGCCCGGAGACGCGGCTTCCCGTCCATGGGCTGAAGC
CGGGTTCTTCACCGATGGTCGAAGCCGCCGCCGCCACGAGGCAGGTGTAAACTAGGTGGC
TAGACGCGTTCCCCTCTGCATCAAGGATCTTCATGTCCCTCATCGCCACTTTCGACACCA
CCCAGGGCCCGATCAAGGTCGAGCTGTTCGCCGACAAGGCGCCGCTGACCGTGGCCAACT
TCGTGAACCTGGTCAAGCACGGCTTCTATGACGGCCTGATCTTCCACCGCGTGATCGCCG
ACTTCATGATCCAGGGCGGCTGCCCGCAGGGTCGTGGCACCGGCGGCCCGGGCTACAAGT
TCGAAGACGAGAAGAACGGCGTGAAGCACGAGGTCGGCTCGCTGTCGATGGCCAACGCCG
GCCCGAACACCAACGGCAGCCAGTTCTTCATCACCCACATCAAGACCGACTGGCTGGACG
GCCGCCACACCGTCTTCGGCAAGGTCCTGGAAGGCCAGGCCATCGTTGATTCGGTCAAGC
AGGGCGACGTGATCCATTCGATCACCCTGGAAGGCGACGTCGACGCCGTGCTGGCCGCCC
AGGCCGACCGCGTCGCGGAGTGGAACAAGCACCTCGCCGCCTGATCCCCCTTCGAAACGG
CCACCCATGGGTGGCCGTTTCCCTGTTCCCCGCCGCCCGCCTGGCCTGCGTGGCTCTGCC
CGCGGCGTCCCATCAAACGCTTGCAAGCAAGAGGAAACCCCCATGAAAGCACCCGTTCGT
GTTGCCGTGACCGGCGCCGCCGGCCAGATCGGTTATGCCCTGCTGTTCCGCATCGCCTCC
GGCGAAATGCTGGGCAAGGACCAGCCGGTCATCCTGCAGCTGCTGGAACTGCCGGTGGAC
AAGGCCCAGGCCGCCCTGAAGGGCGTGATGATGGAGCTGGAAGACTGTGCCTTCCCGCTG
CTGGCCGGCATGGTCGGCACCGATGACGCCGAAGTCGCGTTCAAGGACGCCGACATCGCC
CTGCTGGTCGGCGCACGTCCGCGCGGCCCGGGCATGGAGCGCAAGGACCTGCTGCTGGAG
AACGCCAAGATCTTCACCGCCCAGGGTGCAGCGCTGAACAAGGTCGCCAGCCGTGACGTG
AAGGTGCTGGTGGTCGGCAACCCGGCCAACACCAACGCCTACATCGCGATGAAGTCGGCC
CCGGACCTGAAGCCGGAAAACTTCACCGCCATGCTGCGCCTGGACCACAACCGCGCGCTG
AGCCAGCTGTCGACCAAGCTCGGCAAGCCGGTCGGTGGCATGGAGAAGCTGGTGGTGTGG
GGCAACCACAGCCCGACCATGTACCCGGACTACCGTTTCGCCACCGCCGATGGTGCGTCG
ATCGCCGATGCGATCAACGACCAGGAGTGGAACGCCAACACCTTCATCCCGACCGTCGGC
AAGCGCGGCGCGGCGATCATCGAAGCCCGTGGCTCGTCCTCGGCTGCTTCGGCCGCCAAC
GCAGCGATCGACCACGTGCGTGACTGGGTGCTGGGCAGCAACGGCAAGTGGGTCACCATG
GGCGTGCCGTCCGACGGTTCCTACGGCATTCCGGAAGGCGTGATCTTCGGCTTCGCGGTG
ACCACCGAGAACGGCAAGTACACCCTGGTCAAGGACCTGCCGATCGACGACTTCAGCCAG
AAGTACATCGACAAGACCCTGGCCGAGCTGGAAGAAGAGCGCGCCGGCGTCGCCCACCTG
CTGGGCTGATGCAGGCGGTACCGGCTCCGGCCGGTACGTCTTCCATCAAGGTAGGTACCG
ACCGTTGGTTGGTACGCAGAAAACGGGGAGGCTTCGGCTTCCCCGTTTTCATTTGGAATT
CCTGGAACCGCATGATCCACCTGCACTACATCGATGACGCACTGCTGGTGGCCGAGAAGC
CGGCTGGCCTGTTGTCCGTACCCGGCCGCAGCGCCGAGAACCAGGACTGCGTGGTCGCGC
GCCTGCAGGCGCTGTATCCGGATGCGTTGACCGTGCACCGGCTGGACCAGGTGACCTCCG
GCCTGCTGCTGCATGCGCGTGGCAAGGACATGCAGGCGGCGTTGTCGATGCAGTTCGAGC
AGCGCCAGGTTGGCAAGCGGTATGAAGCGGTGGTGCAGGGGCTGCTCGAGGGTGATTCCG
GTGAAGTGGACCTGCCGTTGATCGTGGACTGGCCGAACCGGCCGAAGCAGATGGTCGATC
ACGAACGCGGCAAGCCGGCGTTGACCCGCTGGCGCGTACTGGCGCGTGATGTAGAAGCGC
GGCGCACGCGCGTGGCGTTGGAACCGATCACTGGCCGCAGCCATCAGCTGCGGTTGCACA
TGGCCAGTATTGGCCATCCGATTGTTGGCGACGTGCTGTATGACGCGGCACCGGCGCACC
GCGTGCATCTGCATGCACGCAGCCTGCGGTTCACGCATCCGCTGACGGGCGAGGTGCTCG
CGTTCGAGTCCGCGGCTCCGTTCTAGGGGGTCGGCAGGGCTTGCAGCCCTGCACCTGCTA
CGAGCCAGAGCAACGTCAACGTCAACGTCAAAGGCGGGCTATCCGTGGGTTGGCGGGACG
GTGTCGGAGTGCGGGGGCGCCGCAAGTACTTCCCTGTAGGCTTGGCAGCCGCATCCATGC
GGCTGACACCCCGCACTCCGACACCGCCCCGCCTTCGACAGGTTCACTCGGCTGTTGGTA
ACTGCGACGTTGTTCCGCACGGCTGTTGGTAGGTGTCGACCTTGGTCGACACGATTTTTC
TTTCAGATATCGAATGAGTCATCCACGCATGGCGTGGATCTACCGTGTCGACCAAGGTCG
ACACCGATCAGAACAATATGCCGTTCCGACAGATCGCGGAATCTGTCGAAGGCGGGGTGG
GTCCGGTGGCGGGAGTGTCCGCGGCATGGATGCCGCGGCCAAGCCCCCATGGACGGGTTT
ACGGCGTCTCCCGCCACCGAACCCATCCCGCCATCCCACGGGAAACCCGCTGTTGCTTCG
GCTGTTGCTTCTGAGGTTGCCGGCCAGCGGCCGGCACTACCGCGGGTGCAGGGCTGCAAG
CCCTGCATAACAGACCCCACCCCCTACCAAGGTAGGGCGGCCCGCGCGGCAGCGCCGGAC
TATCCTCGAACCCATGACTTTGTCTGGGAGGGCTGCGTCATGAACTACGAGGAAACCTAC
CGTCGCTCGATCGACGAGCCGGAGGCCTTCTGGGGCGAGGAAGCCAAGCGCATCCATTGG
CATAAACCGCCGCAGCAGGTGCTCGACTACAGCAACCCGCCGTTCCGGCGCTGGTTCGTC
GGCGGCGAAACCAATCTCTGCTACAACGCCGTCGACCGCCACCTGGCCGAGCGCGCCGAC
CAGCTCGCACTGGTCGCCATCTCCACCGAAACCAACAGCACACGCGAGATCACCTATCAC
CAGCTGTACCGCGAAGTGAACGACTTCGCCGCGGTACTCAAGCACCTCGGCGTCGGCCAC
GGTGGCCGCGTGGTGATCTACATGCCGAACATGGCCGAAGCGGTGTTTGCGATGCTGGCC
TGTGCGCGCATCGGTGCGGTGCACTCGGTGGTGTTCGGGGGCTTTGCGGCGCACAACCTG
GCGCTGCGCATCGACGATGCCAAGCCCAAGCTGCTGATCGCGGCGGACGCCGGCATGCGC
GGTGGCAAGCTGATTCCGTACAAGCCGATGGTCGACGCCGCCTGCGCCGAAGCGGCTTCG
CCGCCACCGCATGTGCTGATCGTGTCGCGTGGGCTGGATGCCGCCGAACCCCGCGTGCCG
GGCCGTGACGTGGACTACGCCACGCTGCGTGCGCAGATCGGTGAAGTCGACGTGCCGGTG
CAGTGGCTGGAAGCGAGCGAGCCGAGCTACCTGCTGTACACCTCCGGCACCACCGGCAAG
CCGAAGGGCGTGCAGCGCGATGTGGGCGGCTATGCAGTGGCGATGGCGCAGTCGATGGAG
ACCGTGTTCGACTGCAAGCCGGGCCAGGTGATGTTCTCCACCTCCGATGTCGGCTGGGCG
GTGGGCCACTCCTACAATGTGTACGGCCCGCTGATCGGTGGCTGCACGTCGCTGCTGTAC
GAAGGGCTGCCGACCAACCCGGACCCGGGCATCTGGTGGGCGCTGTGCGAGCAGTACAAC
GTGCGCACGATGTTCTCCTCGCCCACTGCCATCCGCGTGCTGAAGAAGCACGACGCGGAC
TTCATCCATCGCCACGACCTGCGTGCGCTGAAGTATCTGTTCCTGGCCGGCGAGCCGCTC
GACGAGCCGACCGCGCACTGGATCAGCGAAGCGCTCGGCAAGCCGATCATCGACAACTAC
TGGCAGACCGAAACCGGCTGGCCGGCACTGACCCTGTTGCCGGGCCTGGAGATGAAGCCG
GTGCGCTTCGGTTCGCCGGGCTTCCCCAATCTCGGCTACCGGATGAAGGTGATCGACGAG
AACACTGGCGAGGAAGTCGCACCGGGGCAGAAGGGCGTGCTGGTGGTGTCGCCACCGCTG
CCGCCGGGTTGCATGAGCACCGTGTGGAATGATGACAGCCGCTTCCTGCAGAGCTACTTC
AGCCACTTCAAGGAACTGCTGTACAGCTCGCTGGACTGGGCGATCCGCGACGACGATGGC
TACACCTTCATCCTCGGTCGCACCGATGATGTCATCAACGTAGCCGGGCACCGTCTGGGC
ACGCGCGAGATCGAGGAGGCCATTTCCAGCCATCCGCGGGTGGCCGAGGCCGCGGTGATC
GGGGTCAAGGACGAACTGAAGGGGCAGGTGCCGCTGGTGTTCGTCACCCTCAAGCAAGGG
CTCGATGGCGAGGATCCGGCGCGGGTGGTGGCCGAGATGATGGCGACGGTGACCACCTCG
CTCGGCGCGGTCGCACGCCCGGCGCACGTACACGTGGTCAATGCACTGCCCAAGACCCGC
TCCGGCAAGCTGCTGCGGCGCTCGCTGCAGGCGCTGGCCGAACAGCGTGATCCGGGCGAC
CTGTCGACGCTGGATGATCCCAGCGCGCTGGAGGAGATCCGCCGCGCGCTGGGGCGCTGA
TCCGGTAGTGCCGGCCGCTGGCCGGCCCCCCCCCACTCAATCCCGAGGTTGCCGGCCAGC
GGCCGGCACTACCCGCGGCACTTGCGCTAAGCTCGGCCTGTCATCGACCTGCAATACGCG
GCGCGCGCCGGGGAAGGCGCGTGCCGTCCGGGGATGGCACACAGGGGGGCGTGCCCGTCA
GGGCGCGCCGGCATTGCGCATCGAGGGAGGGGGAGGCAATGGCATTGCTGCACGCCAAGA
CGGCTGCTGGCCGTCAGGAAATCGAAGACCGTGGCCGGCGCCTGCCGGCGGCACTGCGTT
CGATCCTGCTGATGGTCGACGGGCATCGCGATGACACTGAATTGCGTGGCCTGTTCGAAG
GCCTGCGCGCGCCGGCCGATGCACTGGAGCAGCTGGAAGCGCAGGGCCTGATCGAAGTGA
TCGGTGGCAATGCCGAGGTGGCACCGGTACGTGGCATCAGCACCGGCCGCGAACAGGATC
CGGCGTTGTACCAGCAGCTGTACGACGCGATGAGCGAGGCGGTGCGGCGCCACCTGGGCC
TGAAGGGCTACTTCATGCAGTTGAAGATTGAACGCTGCACCGATGCACTTGCACTGGAAC
GCCTGTGCCCGGAACTGCTGGCGGCGGTGGGCAAGGCGCGCAGCCCGGCGCTGGCGCAGC
GCTGGTGGCAGGAAACCCAGGCCGCCGTGCTCAATGGTGGCGGCGAGGTCGTGCAGGCCT
GAGCCACCGCGTAAAGTGATCGGTTCACTTCCCCACAAGGAGTCCCGCGTGCAGGACGAC
CACGACGACACCGACACCCCAGGCTGGGACGCGATCAATGCGGCGCTGGCGCCGCTGTAT
GCCGGCCAGGAACCCCGTCACTACGGTACGGCGTTGCCGTACACGCTGGGTGGCCAGGAT
CCACTGGATGGCATCAGCGTGTACTGGGTGGATGCACCGGTACCGCATTGGCATTACATC
ACCTACGGCTTCTCCGAGCTGTACACCAAGGAGAGCAGCGATGCCGCCGCCAGCGGCTAT
GGTTTCGAGCTGACCTTCCGCCTGGCTGCTGGAGCCGGTGAGCACGCCGGCAGTACCCCG
CCGGTGTGGCCGATGAACCTGCTGCAGAACCTGGCGCGCTACGTGTTTGGCAGCGGCAAC
GTGTTCGAGGATGGTCACCATCTGAACGCCAACGGCCCGATTGCGCTGGAGACCGGCACG
CGCCTGTGCCACCTGGCCTTCATCGCCGATCCGCAGTTGCCTGCGCGCGACACCGCCAAT
GGCCACCTGCAGTTCCTGCAGCTGGTCGGGCTGACCGATGAGGAGATGGAAGCGGTCAAG
CGTTGGTCGACGCGCGGCGTGCTGCAGGCGCTGCAACCGGCGATGCCGCTGTGGATCAGC
GACCTGCATCGCGGCAACCTGTTGGAGGATCCGACACTCGCCGCACAGGTGCGGGCCGGC
AGTGAGCGCGAGGGCTCCAGCACCGGCATGTTGTTCATCGAGACACTGGATTGGCGGCAG
GAGGCGGGCGTCACCACCCTGGTGCTCGGCGCCGGCCAGGTGGCCAGTGTGTGCGAGCTG
CTGCCATTGCGCCTGCGCCACGGCAAATCGCTGGAACTGGCCAGCCGCGAGCGGCAGTGG
GAATTCATTCCGGCAGCGCGCGGTGAAACCGGCGAGGTATCGGCCGACAGCGCGCGCTGG
GTGCTGGACGAGACGGGGCTGCAGGCCCTGGCGGGCGTGCGTGCCGAACGTGGCATCTAC
CCGGTGGCGGGAGCGCTGCGCATCGAAGTGGTGCCGACCTACCTGCGCGATGCCAACGGT
GAAGTGATCCGCCAGATCGGCTGAGTGTGGTGATGGCGCCGGTGGGGTCAGAGCCGCCTG
CTGTGCAGACGGATCCGACCCCGGGTCAGGCTCAGGCCAGGCCTTCGGCCTTCAGGGCGG
CCTGCACGCCGGCATCGGCGTCCATGCGTGCCTTGTAGGCGGCCAGGTTGTCCAGGCCCG
ACAGGTCGACCTTGGTGCCGGCGGCCCAACGCAGGGTGATGTAGAAGTACGGATCGGCGA
AACTGCGGAAGCCGGCCAGCCAGGGCTTGTCGGCCAGCTGCCTGTCAGCGGTCTCGAACA
GGCCACGCAGGCGCTTGTGTGCGGCGGCGCGGATCGCATCGAACTGGCTTTCGTCGGCGA
TGAACTTGCCCGGTGCGAACAGCGGCGAGAAGGCCGGATGCACGTCGGAATTGACGAAGG
CCAGCCAGCGGGTGGCTTCGGCACGCTGGCGCGCACTGCCATCGCCGCCGAGGCCGGCCT
GCGGGTAGGTGTCGGCGATATAGCCCATGATCGCGGCGTTCTGCAGCAGCACGAAGTCGC
CATCGACCAGCGCGGGAACGGCGCCGGCCGGATTGATCTTGAGGAATTCCGGACCCTTCA
GGGTGTCCTTGTTCAGCAGTTCGACCTCGAACGGCTGGCCGGTCCACTGCAGGGCGATGT
GGTCGGCGGTGGAACAGGCACCGGGCTTGCTGTACAGCTTCATGGGAACTCCAGGTGATG
CGGGCGGGAAACGCCCACTATCCCAGAGCCTGCCAGCGGGCGGCAACGCTGCCGCCAGCA
CGGATCGTTACGACTGCCGCGGCTTGAGGTTCTGCACCTTATAGAAGGTGTGATCGCCGA
TGGTGGCCACCTGGTAGGCGTTGCGCCAGTTCGGGCTGGCGATGGACAACGCGGCGAAGT
GGCTGGCTCCGGGCACGATCTCGCGGCGCTCGCCGGCCGGCAGCGCCCAGTTGCGCTCGG
CGTCGAAGGCCACGTTCATTGCCTCGCTCCAGGCCGCGTCATTGCCCAGCTGGGTGCCGG
GGGAGACGATGGTCGGCGCGAACTGCTTGCGCGCGGTGACCACCTGGCACATCGAGTCGC
CCCACAGGCCACTGTCGAGGCGGCGCAGGGCGACCTCGGCAACGGCTTGCTGGCCGCGCA
GGGTCTGGTCGCGGGCTTCCAGGTAAACGGTGGTGCTCAGACACAGTGAATCAGCGGCCG
GCTGCGGCAACAACTGCGACAGCCAGAGAATCCAGGCCAGTTTCATATAACTCCTTGCTC
CGTATGGGCCGCACTCTCCGCTTCCAGTCGCGGGGGCGACAGGATGCGGGGGACGACTTG
GCGTCATGGGGAGGCGGCCATCGGGGCCGCCCCGTGGGCAGCCCCAAAAGAAACGACCAG
TACCGATCGTGGGGGCTGCGCCGGCTCACCGGAAACTGGCTGGTGAGCGGAAAGATGGCG
CAAGGTAGGGGGGCGTAGCCGAACGCATCGTGAACCGTCCGGCTTGACATTCAGGTTCGG
GAGGGGTGACGGAAATCACATTCCGTCCCCCATTCATGCGCTCATCAGAGCGCGGCGGCC
ACCCGGCTGCCCTGGTCGATGGCCCGCTTGGCGTCCAGTTCGGCCGCTACATCGGCACCG
CCGATCAGCTGCGCGTTGATGCCGGCGGCCTGCAGTTCGGCCTGCAGCGAACGGTTGGGT
TCCTGCCCGGCGCAGACCACCACATGGTCGACCGGCAGCAGCTGTTCGCTGCCTTCCACG
CGGATGCGCAGGCCTTCGTCGTCCACGCCCAGGTACTCGACGCCGCCGAGCATGCGCACG
CCCTTGGCCTTCAGCTTGGCGCGGTGGATCCAGCCGGTGGTCTTGCCCAGCCGCGCGCCG
GGCTTGCCGGGGCTGCGCTGCAGCAGCCACAGCCGCCGCGGCGATGCCTCGGGCTGCGGC
CTGGCCAGCGAGCCGCGGGCCTCGAACGTGCTGTCCACGCCCCATTCGGCCATCCAGCGC
TGTGGGTCCAGCGAGGGGGACTCACCAGCGTGGCTGAGGAACTCGCCGACATCGAAGCCG
ATGCCGCCGGCGCCGATGATCGCCGCACTGGCGCCCACTTCGACCCGGCCCCGCAGCACG
TCCAGGTAGCTGACCACCTTGGCGTGGTTGGCGCCGGGGAAGTCGACCTTGCGCGGCGTG
ATGCCGGTGGCCAGCACCACCTCGTCGAAGCCGGCCAGGCTGGCCGCGTCTGCTCGCGTG
CCCAGGCGTAGCTGCACGCCGGTTTCAGCCAGCTTGTGGCGGAAATAGCGCAGGGTCTCG
TGGAACTCTTCCTTGCCGGGGATGCGCTTGGCCACGTTGAACTGGCCACCGATCTCGTCG
TTGGCATCGAACAGGGTGACCTGGTGGCCGCGCTCGGCGGCCACCGTGGCGCAAGCCAGG
CCGGCCGGACCTGCGCCGACCACCGCGACCTTTTTCGGCGTGGCAGCCGGGCGGTAGACC
AGCTCGGTCTCGTGTGCGGCACGCGGATTGACCAGGCAGCTGGCCAGCTTGTTCTCGAAC
ACGTGGTCCAGGCAGGCCTGGTTGCAGGCGATGCAGGTGTTGATCGCCTCGGCGCGGCCG
GCGCGGGCCTTGTTGGGCCATTGCGGGTCGGCCAGCAGCGGGCGCGCCAGCGACACCATG
TCGGCGCCGCCGCTGGCGAGGATGTGCTCGGCGACGTCGGGCATGTTGATGCGGTTGGTC
GCCACCAGCGGCACCGTTACATGCGGCTTGAGCTTGGCGGTGACACCGGCGAAGGCGGCG
CGCGGCACCGAGGTGGCAATGGTCGGGATGCGCGCTTCGTGCCAGCCGATGCCGGAATTG
ATGATCGTCGCGCCAGCCGCCTCGATGGCCTGGGCCTGCTGCACGATCTCTTCCCAGTTG
CTGCCGTCGTCAACCAGATCCACCAGCGACAGGCGGTAGATGATGATGAAGTCCGGGCCG
CAGGCCTCGCGGATGCGGCGCACGATCTCCACTGCAAAACGCATGCGTTGGTTGGCGTCG
CCACCCCAGCGGTCGGAGCGCTTGTTGGTGCGCGGGGCGATGAACTCGTTGATGAGGTAG
CCCTCCGAGCCCATCACTTCGACGCCATCGTAGCCGGCTTCGCGGGCCAGCTTCGCGCTG
CGTGCGTAGTCGGCGATATGCCGCTCGACGCCGCTGGCCGACAGCGCACGGGGGGTGAAC
GGGTTGATCGGCGCCTTCAGCTTCGACGGTGCCACCGACAGGGGATGGTAGGCATAGCGG
CCGGCATGCAGCAGCTGCAGGCAGATCTTCGCGCCGTGCTGGTGCGCGGCCGCGGTGAGC
TGCCGGTGCGGGCGCACTTCCCAGGGCCAGGACAGCTTTCCGCCAAAGGGCTTCAGCCAG
CCGACCACGTTCGGCGCGAAGCCACCGGTGACGATCAGGCCGACGCCACCTTCGGCGCGT
TCGGCGAAGTAGGCGGCCAGGCGCGGAAAGTCGCGGGCGCGATCTTCCAGGCCGGTGTGC
ATCGAACCCATCAGCACGCGGTTGCGCAGCTGGGTGAAGCCCAGGTCCAGCGGGGCGAAC
AGGTGGGGATAGGCGCTTTCGTTGGCTGGCGACATGATCGATACGCTTGCGTACGGAAGC
GCGAAGCGTGCCGGGAAACGGCGGCCGGGGCAAGGGGCGCGGGCGGTAGTGCCGGCCGCT
GGCCGGGTACGCTCGGCACATGCGTGCTGTCGCTCCCGCATTTCGCTGCGCGAACCGCGG
GCCCCACTTACCTGCCTCCAACCCCCGCGCCTGCGGCGCTGCCCCCGAACTCCGGGGGGC
GGTAGTGCCGGCCGCTGGCCGGGTACGCTCGGCACATGCGTGCTGTCGCTCCCGCATTTC
GCTGCGCGAACCGCGGGCCCCACTTATCTGCCTCCAACCCCGCGCCTGCGGCGCTGCCCC
CGAACTCCGGGGGCGGTAGTGCCGGCCGCTGGCCGGCATTCGATCAGCTCAGGGTGATTG
CGGTTGCCGGCCAGCGGCCGGCACTACCGGGGGACGCCCAATCCCGAACCAGCCCAGCGT
TACTCCGCACAGGGGGCCAATCAGCAGGGCGAAGGCGAGGGTGCCGACACCGACGTTGCC
GCCGAGCCACCAACCCAGCAGCAGCACGCTGCCCTCGATCAGGCTGCGCACCTTCCAGAT
CGGCCAGCCGGTGCGGGCATGCAGGCCGGTCATCAGGCCGTCGCGCGGGCCGGGCCCGAG
CTTGGCGCCGATGTACAGGCCGGTGGCCAGGGCGACCAGCAGCATGCCGGCGCAGAACAT
CGCCAGCTGCCAGCCAAGGCCGACCGCCGGGGGAAGCAACCACAGCCCGAACTGCGCGGA
TGGACCGATCAACATCACGTTGAGCACGGTGCCGACGCCCGGCTTCTGTCGCAATGGCCA
CCACAGCAGCAGCACCAGCGCACCGATCACATTGGTGGCCAGGCCGAACGATAGCGGCGT
CTGTGCGGCGATGCCCTGCGACAACACGTCCCAGGGGGCCACGCCGATTGCTGCACGGAT
CATCAGCGAGGCGCCGAAGCCGTACAGGAACAGGCCGATGATCAGTTGCAGCAGACGCAG
GGGCGGGGCGGTGGGCATGGTGGCGCTCGGAGGGAGGGGGGGCTGTTTCCACCGTAATCC
CGATTCAGTCACTCCCATAGATACAGATGCCGGCCGATCCACCGCTACAGGAGTCGTCGA
TCCTGCGCATGGGCCGTTCTGTGGAGCTGGGCCATGCTCCGGCTGCTTTGCCTGGCACCG
CCAGCCGAACATGGCTCGGCACTGCACCGGCGTTCCAGCCTGGCTCAGTCGCCCCAGCCG
GCCAGCGCCAGCTTGCCCACCGTGCGCCCGCTGGCCAAGCGCTGATGCGCGATGTCCAGA
TTCGCCGCATTGATCGCGCCCAGCGTCTCGCTGAGGGTGCCGCGCAGCTGGCCAGCGTCG
ATCATGCTGGCCGCGCGGCTGAGGATGCGGTGCTGTTCGATGCGGTCCGCCGTGGCGAAG
CGCGAACGCGCGAACATGAACTCCCAGTGGATGCCGATGCACTTGGCCTTGTAGGGATCA
CCGATGCGCAGCGCGCCGCGCGGTTCGACGATGAGGCCGACATGGCCCTGCGGCGCCAGC
AGCTGACCCAACGCATCCCAGTAATGGTCGGTGTCGGCCAGGTTGAGCGCGACCTGTACT
GCGTCGATGCCCAATGCCTGCAGCTGGGGCAGCAGCGGCTGCCGGTGGTCGATTACATGC
TGGGCACCCATCTGCCGGCACCAGTCGATCGATGATTCACGCGAGGCGGTGGCGATCACC
TCGAATCCGGCATGCCGGCCCAGCTGGATCGCCATCGATCCAACGCCGCCTGCTCCGCCG
ATCACCAGCAGGTGCTGGCCGGCATGGCGGCGATCATCCAGCTGCAATGGCATGCGCTGG
AACAGCAGTTCCCATGCGGTGAGCGTGGTCAGTGGCAGTGCGGCCGCTTCGGCGAAGTCG
AGCGTGGTCGGCTTGCGCGCTACCAGCCGTTCGTCCACAAGATGGAACTGCGCATTGCAG
CCCGGCCGGGTGACATCACCGGCGTAGTAGACCTCGTCGCCGGACGCGAACAGGCTGGCG
TCCTCGCCGATCGCTTCGACCACCCCGGCGGCGTCCCAGCCGAGTACGCGGGGTGCTTCG
AGCGTGGCCGGATCGGTGGCCGCCCGCTGCTTGCCGTCGACCGGGTTTACCGAGACGGCC
TCGACCCGGATCAGCAGGTCGCGGCCACCCGGAGGCAGCGGCGGGGGTAGGTGGATATCG
CAGAGGGCGGGGGCGGATTCACGACTCAGGGCGACAGCTTTCATCTCGGCTCCGGCTGGG
TACGTGGCTCCATCATAGAGTTCCTCACGTTTCAGCAGATACGCTGAATCGGGTGGAGCA
AGCTGTTGCGCAATATGTCGTATTCCGCACTTAAACCCCGTCAAACCCTTGCAGCGTGAG
GGTCTTGCGGATTTTCATCATCCTGTATAGGGTTTCAACGTCGGACCGGTGGAGGGTCGG
GCGCGATACTTCACATGTTACGGGACTGTTAACATGACCTTCACCCGCCTGAGCATAATG
TTCGCGGCGGTGGCGTGCTGAATCGGCTGTCGAACATCGACGCACTAGTGCTGGCCCATG
CCTCTACCGGTTTCATACCCCCGAAATAGGAGCTGTACTCAATGAACAAGAAGATCCTTA
CTGCCGCGCTGCTGGGTGGTCTGGCTTTCGCCCAGGCTGCGTCCGCGCAGGAGTTCGATG
ACCGCTGGTACCTGACCGGTTCGGCCGGCTTCAACTTCCAGGACAGCGACCGCCTGACCA
ATGACGCTCCGTTCGTCACCCTGGGCCTGGGCAAGTTCATCAGCCCGAACTGGTCGCTGG
ACGGTGAGCTGAACTACCAGAACCCGAACTTCGACGCCAACAAGGACATGAACTGGTCGC
AGTACGGCGTCTCGCTGGACCTGCGTCGCCACTTCATCAAGGAAGGCCGCGGCTGGAACC
CGTACCTGCTGGCCGGCCTGGGCTACCAGAAGTCGGAAGAAGAGTACAACCCGATCAGCG
GTGGCCTGGCTGACCGCAAGGACGGCAACTTTGCCGCCAAGGTCGGCGTCGGTCTGCAGA
CCACCTTCGAGAAGCGCGTCGCTGTCCGTGCCGAAGTCGCCTACCGCGCTGATTTCGACG
ACCAGAGCGTGAACCCGAAGCGTGCCGGCAACGATGAAAGCTGGTTCGGCGACGTGCTGG
CTTCGGTCGGCGTCGTGATCCCGCTGGGCCCGGCTCCGGTCGCGGCTGCTCCGGCTCCGG
CTCCGGTTGCCCCGAGCTGCGCCGACCTGGATGACGACGGTGACGGCGTCAACAACTGCG
ACGACAAGTGCCCGAACTCGCAGCCGGGTCAGACCATCGGTCCGGACGGTTGCCCGGTGC
CGGTCTCCATCGACCTGAAGGGCGTCAACTTCGACTTCGACAAGTCGAACCTGCGTCCGG
ACGCCGTGGCGATCCTGAGCGAAGCCACCGAGATCCTGAAGCGTTACCCGGATCTGCGCG
TTGAAGTCGCCGGTCACACCGACTCGAAGGGTACCGACGCTTACAACCAGAAGCTGTCGG
AGCGTCGTGCTACCGCCGTGTACAACTACCTGACCAAGAACGGCGTTGACGCCGGTCGCC
TGGTCGGCCCGATCGGCTACGGCGAGAGCCGTCCGATTGCTCCGAACACCAACCCGGATG
GTTCGGACAACCCGGAAGGTCGCGCCAAGAACCGTCGTACCGAGCTGAACGTCCAGAACT
AAGTTCTGACGCTCTGCCAGTAGGACACAGCAGGACCCGGCTTCGGCCGGGTCTTGTTGT
TTCTGCGGCCCGGAATCCGGTGCCTGCCGGTCCGGGGGTAACCGTTCGTCGGGTTTTTGT
CCGTAAAACCAATGGGTTGCCGTATTCATTGAAAGTGGCGCTTGAAAGCTGTCGCGGCAT
TGCTAAACTCGCCGCGTCACTTCCTTTCCTGGATGCCCTTCATGCTGCGCTCTGCATCGG
CCGCCGTTCTGGCGCTGGCCCTGGTTCCCGCCGCCCACGCTGCGGTCGATTGCTCGGTCA
ACACCAGCGCCTCGCCGCTGCCGTTGCCGGCCACGACCATCGCGCCGGTGGCCGACGAGC
TCTACATCCGTGGCAACCAGCTGGGCATGCCGGCCGGCGTGCTGAGCAGCAACTACGATC
CGTCGCAGTCGCTGGACCAGGTGCTGCAGCGCCTGCGCATCGATGGCTGCCAGAACATCG
CCAAGGCCATTCCGAGCGCACCGGCGGTGAAGCCGAACGATCCGGCGGCCTACAAGCCGC
AGACCGAATTCGACAACACGCCCTGGCGCTTCGACATGAGCCAGAACGGCAAGCGCATGA
CCGCCGAAGAGTTCGACGCCTGGATGAAGGCGCGTGGCGTGCGTGTGGTCAAGGCGCGTC
CGGCTCCGGCCGCCACTCCGGCCCCGGCCGAAGCACCGGCTGAGACCAAGCCGGTCGACA
AGAAGTAAGCACCGCGGGGAGCAGAGGCTTGCGCACGCGCCGCCCACCTGCCGCCCCCGC
CGCCCGCTCCCACGCATCGCGTGGGCGTGCGACTCCCGCTGCCACAGCCGCCGGTGTCCG
TCATGGCCTGGCGCGCGTGCTGTCCAAGGCCGGCGTCTGCTCGCGCAGCGAGGCCGCGCG
CTGGATTGCCGAGGGCCGCGTACGCGTCTCCGGCCGCATCGTGCGGGATCCCGAGTTCCC
GATTGGCCAGCCGGCGCCGCCGATCGAGGTCGATGGCCAGCCGATGGGCGCACCGCAGCG
CCTGTACCTGATGCTCAACAAGCCACGCGGGGTGGTGACCACCGTGCAGGACGAGCGTGG
CCGCGACACCGTCTACCGCTGTTTCGATGGTGCAGGGCTGCCGTGGATAGCGCCGGTCGG
GCGCCTGGACAAGGCCAGTGAAGGGCTGTTGCTGTTCAGCAACGATCCGCAGTGGGCGGC
GCGCCTGACCGATCCGGAAACCGGTCCGCAGAAGACGTACCACGTGCAGGTCGACCGCCT
GCCAGATGACGCCACGCTGGCGGCCCTGCAGGCTGGCGTGGATGACGAGGGCGAGTTCCT
CGTGGCCCAGGCCGTGCGCGTGCTGCGCAGCGGCGACAAGACCGCGTGGCTGGAGGTGGT
CCTCGACGAGGGCCGCAACCGCCACATCCGCCGCCTGCTGGCGGCCTTCGACCTGCAGGT
GCTGCGCCTGGTCCGGGTTGCGATCGGCGGGCTGCAGCTCGGCGATCTCGGCAAGGGCCA
GTGGCGGATGCTGGAGGTCAATGACCAGCAGCGGCTGGGGGCCGCTGCACCGGGCTGATC
ATCGCCCGCGGCCGGCGGTTGCCGGCCACCGTTCCAGGCGTAGGGGGCGCCTGGTTGCTG
AACTTCCCGAACGGAGCCTGCCCATGTACCACCCGACCCTCAACCAAACCCTGCGCTGCG
CAGGCCTGCTGCTGCCGATGGTGCTGCTGACCGCCTGTGGTGGCCACAAGAAGGTGGCCA
AGGCAGAAACGCCGGCCGAAACCCCGGTGGTGGAAGTGAAGACCCCGGAGCTGGATGGCC
GCGGCAGCTACCGCTTCCTGATGAGCAACGGCGACAAGAAGATGACCGCCGACGAGTTCG
ATGCCTGGATGAAGGCCAACGGCATCCGCGTTGCCAAGGGCAACGGCCAGGACGCTGCCG
CCAAGCCGGTGGTGGTGGCCAGCAAGGACGAGCCGAAGGGCAAGAAGAAAAAGAAGTGAT
GCCGGGAAGGTGCCGACCTCGGTCGGCACGCCCTCAAGCTCTGGTAGGTGCCGACCTTGG
TCGGCACGCTTTGACCGCTGGGATCAACCCTTGATCACGCCCAGCTCGACACCGATGCGG
GTGAACGCATCGATCGCGCGGTCCAGGTGCTCGCGGCTGTGCGCAGCGCTGATCTGGGTG
CGGATGCGCGCCTGGCCCTTGGGCACCACCGGGAAGAAGAAGCCGATCGCGTAGATGCCT
TCTTCGAGCAGGCGCTCGGCGAACTTCTGCGCCAGCGGTGCGTCGTACAGCATCACCGGG
CTGATCGGGTGCACGCCCGGCTTCACGTCGAAACCGGCGGCGACCATCTTTTCGCGGAAG
TAGCGGGTGTTCTCCACCAGGGTGTCGCGCAGGTCGTCAGCGGCGGCCAGCATCTCGAAC
GCCTTGATGCCGGCGGCCACCACATGCGGCGGCAGCGAGTTGGAGAACAGGTACGGCCGC
GAACGCTGGCGCAGCAGCTCGATCACCTCGGCGCTGGCGCAGGTGAAGCCGCCCAGTGCG
CCGCCCATGGCCTTGCCCAGGGTGCCGGTGATGATGTCGATCTTCTCCAGCACGCCCTTC
ACTTCGGCCGAGCCGCGGCCGGTGGCACCGAGGAAGCCGGTGGCGTGGCATTCGTCGATG
TGCACCAGCGCGTTGTACTTCTTCGCCAGCGCGGTGATCTCGTCCAGCGGGGCAATGAAG
CCGTCCATCGAGAACACGCCGTCGGTGGTGATCAGCTTGGTCTTGCAGCCGGCGGCATCG
GCGGCCTGCAGCTGGGCTTCCAGGTCGGCCATGTCGCAGTTGGCGTAGCGGAAGCGCTTG
GCCTTGCACAGGCGCACGCCGTCGATGATCGAGGCGTGGTTCAGTGCATCGGAAATGATC
GCGTCGTTCTCACCGAGCAGCGGTTCGAACAGGCCGCCGTTGGCGTCGAAACAGGCGGCG
TACAGAATGGTGTCCTGCTTGCCGAAGAAGTCGGCGATCTGCTTCTCCAGCTGCTTGTGC
AGGTCCTGGGTACCGCAGATGAAGCGCACCGAGGCCATGCCGAAGCCGTGGGTATCCAGC
GCATCCTTGGCGGCCTGGATCAGGTCCGGATGGTCGGCCAGGCCCAGGTAGTTGTTGGCA
CAGAAGTTCAGCACCTTGCGGCCATCCTCGAGGGTGATCTCGGCCGACTGCGGGCTGGTG
ATGATCCGCTCGGACTTGAACAGGCCCTGGGCGCGGATGGCGTCCAGTTCCTCGGCGTAG
TGGCGGGTCAGGGCGGAGGAGGCGTCGGTCATGGCGTGGGCACGGCTCTGAACGGGGAAA
CCGTTGATTCTACCGGGCTACGACGGCCTTCGACCGGGCCGGGCAGGGCACCGCCACGGG
TGGCACATGTTGCATCGCAATAGCAAACGGGTTAAAAATTCGTGAAACGCGCCTGTCTGG
CGCCGGTTGCCCGCTCCCCCTTCCCGCCCCCGCCACCCTCGGAGACGCCCATGAAGCACG
CCCGTGCCTGCCTCGCCATTGCCGCTGCCCTGACCCTGGCCGCCCCGTTCGCCGCCAGCG
CCCAGGAAAACGAATCGCCGTACAGCTGGAACGTCACCGCTGTTTCCGATTACCTGTTCC
GTGGTGTGTCGCAGACCGACGAGGATCCGACCCTGCAGGCCGGTTTCACCTACACCAGCC
CGGTTGGCCTGTACGCAGGCGTGTGGGGCTCGGGCGTGGATTTTGGTGCGGGTGACCCGA
AGACCGAGGTCGACTACCTGATCGGCTACGGCGTGGACGTCACCGAGCGCGTCAACTTCG
ACGTGCTGCTGAACCGCTACACCTACCTGAAGTCCAGCCACCAGAACTACAACGAGCTGA
TCACCACCACCACGCTGGATGACACCTACAAGCTGACGGTGGCCTACACCAACGATGTCT
GGAACAGCAGCACCGATGGCTGGTACTTCGGCCTGGGCGGCAGCTGGGGCCTGCCGAAGG
ACTTCACCCTGAATGCCAACGTCGGTCGCAGCACCTTCGAGGACGGCATCGCCAAGGACT
ACACCGACTGGAACGTCGGCGTCGCGCGCCAGTTCGGCCTGTTCAACGTCGGCCTGGGCT
ACTACGGCACCGACGGCAACGGCCGTGACAATTCCGGCAAGCTGGCCCACAGCCGGGTGA
TGCTGAGCGTCGCCGTAGGCAAGTAACGCGGCAGGCGTTACGGGTAGTGCCGGCCGCTGG
CCGGCAACACCAAAGAAAAAGGCGCCCATCGGGCGCCTTTTTCAATTTCAAGGTGTGCCG
AGCAGGCTCGGCACCCACCCATCGCGCACGGCGAAGGGTCAATTCCAGCTCAAAACAACC
TTGCCGGCCTTGCCTTCTTCCATCAGGTCGAAGCCCTTCTGGAAGTCGTCGATCGGCAGC
TGGTGGGTCATCACCTTGCCGAGCGGGAAGCCGGACAGCACCAGCTGGGTCATCTTGTAC
CAGGTCTCGTACATCTTGCGGCCGTAGATGCCCTGCACGGTCAGGCCCTTGAAGATGATC
TTGTCCCAGTCGCAGCCGGCGCCCTTGGGCATGATGCCGAGCATGGCGATCTTGCCGCCG
TGGTACATGCAGTCGAGCATGTCGTTGAACGCGCGCGGGTTGCCGCTCATTTCCAGGCCC
ACGTCGAAGCCCTCCATGTGCAGTTCCTTCATCACGTCCTTCAGCGACTGGTTGGCCACG
TTGACCACGCGGGTGGCACCCATGTCGGCGGCCAGCTTCAGGCGGAAATCATTGACGTCG
GTCACCACCACGTTGCGCGCACCGATGTGCTTGCAGATGCCGGCGGCGATGATGCCGATC
GGGCCGGCACCGGTGATCAGCACGTCCTCGCCGATCACGTTGAACTCCAGCGCACAGTGC
GCGGCATTGCCGTACGGGTCGAAGAACGCAGCCAGCTCCGACGGGATCTGGTCCGGGATC
GGCCACAGGTTGCTGGCCGGCATCACCATGTACTCGGCGAAGGCGCCGTTGACGTTGACG
CCGATGCCGACGGTGTTCGGGCACAGGTGCGGGCGGCCGCCACGGCAGTTGCGGCAGTGG
CCGCAGACGATGTGGCCTTCGGCCGAGACGCGCTGGCCGATTTCATAGCCGGTCACGGCC
GAGCCGAGTGCGGCGACGCGACCGACGAATTCGTGGCCGATGGTCAGGCCCGGCTTGATG
GTGCGCTGGCTCCACTCGTCCCACAGGTAGATGTGCAGGTCGGTACCGCAGATCGCGGTC
TTCTCCAGCTTGATCAGGACCTCGTTCGGGCCCGGGGTCGGCACCGGAACCTCTTCCAGC
CAGACGCCCTTGGCCGCTTCGCGCTTGACCAGGGCCTTCATCGTTTGCTGCGCCATCGGG
GTGGAACTCATCAGGGGGAAAGCGCGGATTATAGGGTGCCGCGCGGATTTCCCATGTTGC
GCTGCGGGTGCAGTGGCGGAACGAAAGGCGTGCGCAGGCGGGCGTTTCGAACGTGCCGCA
AACAGCAGCGCCTCCTTGATTCCGGGGGAGGGGGCGTGGTCACCCTGGCCGGGACACGCA
AAAGCCCATCCATGGTGCTCGATGGCGCCTTGCTCGTGCGCGCTGTCCTGCGCACACGGC
AAGACCGGGGTTGGGCGTCCTGCCCAACCCGCCAGTCGCATGCGCCCGGCCCATGGCGCC
AACGGTCCCGGCCATGGTGACCACGCCCCCTCTGGACGATTCCATGTGCGCGGCCGACGT
GCGCATGGCAGCGCGAGAAGTAGGCCCATGACTTCCGGGGTTCGGGGCGGGGCAGGGCGG
CGGGCTACAATCGAGGGTTCCACTACCAGGGGCCGCTCCATGCGCTCGAACCTGCTTGCA
TTCTCCATCGTCGCCAGCCTCGGGCTGGCCCAGGTCGCCCATGCCGCTGAAGGCATGTGG
GTGCCGCAGCAGCTGCCGGAAATCGCCGGCCCGCTGCAGAAGGCCGGCCTGAAGCTGTCC
CCGGAACAGCTGTCCAACCTGACCGGCGACCCGATGGGCGCGGTCGTCGCCCTCGGCGGC
TGCACCGCCAGCTTCGTCTCGCCGCAGGGCCTGGTGGTCACCAACCACCACTGCGCTTAT
GGCGCCATCCAGCTGAATTCGACCGCGCAGAAGAACCTGATCAAGGACGGCTTCAACGCG
CCGACCCTGAAGGACGAACTGAGCGCCGGCCCGAACGCCCGCGTGTTCGTGCTCGACCAG
ATCACCGACGTCACCACCCAGGCCAAGGCCGCCATCGCTGCCGCCGGCAACGACCCGCTG
GCCCGCAGCCGCGCGCTGGACGCCTTCGACAAGGCCCAGGTCGCCGCCTGTGAAGCCGAT
GCCGGCTTCCGCTGCCGCCTGTACAGCTTCTCCGGCGGCAACACCTACCGCCTGTTCCGC
AACATGGAAATCAAGGACGTGCGCCTGGTCTACGCGCCCCCGGGCAGCGTCGGCAAGTTC
GGCGGCGACGTCGACAACTGGATGTGGCCGCGCCACACCGGCGATTTCTCGTTCTACCGC
GCCTACGTCGGCAAGGACGGCAAGCCGGCCGCCTTCGCCGCCGACAACGTGCCGTACCAG
CCCAAGCACTTCCTGAAGTTCGCCGACCAGCCGCTGGGTGCCGACGACTTCGTGATGGTG
GCGGGCTACCCGGGCCGCACCAACCGCTATGCACTGGCCGGTGAATTCAACGAAACCGCC
AGCTTCACCTACCCGACCATCGCCAAGCACTACAACGCCGTGCTGAAGATGATCGCCGAC
GCCGGCAAGGCCGACGCCGACGTCAAGGTGAAGTACGCCGCCACCGCCGCCAGCATGAAC
AACGTGGCCAAGAACTACCTGGGCCAGCTGGAAGGCTTCAAGCGCATCGACGCCGCTGGC
CAGAAGCAGGCTGAAGAAGCCGCCGTGCTGGCGTGGCTGAAGAAGCAGGGCGCTGCCGGC
AAGCCGGCCCTGGCGGCACACTCGCAGCTGCTCAAGCATCTGGATACCAGCAAGTCGACC
CGCGAACGCGACCTGTTCGTCGGTCAGTTCAACAACACCTCGGCCGTTGGCGCGGCGATC
ACCCTGTACCGCCTGTCGATCGAGCGCAGCAAGCCGGATGCCGAGCGCGAAGCCGGTTAC
CAGGAACGCGACCTGACCACCATCGAAGGCGGCCTGAAGCAGATGGACCGCCGCTACGTG
GCGAAGATGGACCAGCAGCTGCAGGCCTACTGGCTGGACCAGTACGTGGCCCTGCCGGCC
GCACAGCGCGACAACGAAGTGCTGAACAAGTGGCTGGCCGGCAGCGATGCCGCTGCGGTG
AAGTCGCTGGTGGGCAAGCTGTCGGGCACCGAGCTGGGCAGCCTGGACGCACGCTTGAAA
TGGTTCAAAGCCGACCGCGCCGCGTTTGAGGCCAGCAACGATCCGGCCATCCAGTACGCC
GTGGCCGTCATGCCGGCACTGCTGAAGCAGGAAGAGCAGAAGAAGATCCGCGAAGGCGAA
TCGCTGACCGCACGCCCGCTGTACCTGCAGGCCGTGGCCGACTACAAGAAGAGCCAGGGT
GAGTTCGTCTACCCGGACGCCAACCTGTCGCTGCGCATCACCTTCGGCAACGTCATGGGC
TATGGCAAGGACGGCGTGAAGTACACCCCGTTCACCACCCTGGAAGGCGTGGCGGCGAAG
GAAACCGGTGAGGATCCGTTCGATTCGCCGAAGGCGCTGCTTGATGCAGTCAAGGCCAAG
CGTTACGGCGGCCTGGAAGACAAGCGCATTGGTTCGGTGCCGGTGAACTTCCTGTCCAAC
CTGGACATCACCGGTGGCAACTCGGGTTCGCCGGTGCTGGACGCCAACGGCAAGCTGGTC
GGCCTGGCCTTCGATGGCAACTGGGAATCGGTCAGCTCCAACTGGGTGTTCGACCCGGTG
ATGACCCGCATGATCGCCGTCGACAGCCGCTACATGCAGTGGATCATGCAGGAAGTGGCG
CCGGCGCCGCAGCTGCTGAAGGAACTGAACCTGGCGAAGTGAGGTAGTGCCGGCCGCTGG
CCGGCAACCTCGACCAGATAGCCGGAGTTTCCCAAACCCCGCGACTCACGTCGCGGGGTT
TTTTCATGCCCGGCCCGGCCCGGTGCGCCGAACAGGTATCATCCCTGTTCCGCGTACTTC
ACAGGATGTGAACGAAACGCGGAAACCTCCTCCCCCCAGGACCCCTTGCACGCATGCGCA
TCCTGCTTGCCCGCCACGGCGAAACGCCGTGGAACGCCGAAGGCCGCTACCAGGGCCAGA
TCGATATTCCGCTTTCGCCGATCGGTGAAGCCCAGGCCCAGGCACTGGGTGCCCGCCTGG
CCTCGGTGGACATCACCCGTGCCGTCGCCTCGCCGCTGTCGCGCGCGCAGCGCACCGCGC
AGCTGGCGCTTGGCGCCGCCCGCGCCGACATGCTGCTGACCGAGCCGGAGCTGCAGGAAA
TCGCCCACGGTGAATGGGAAGGGTTGCTCGCCAGCGAGATCCACGAGAAGGATCCGTCGC
GCCTGCAGGCCTGGCGCGAGGAGCCGGATACGGTGCTGATGCCCGGCGGCGAATCGCTGC
GCCTGGTGCTGGAGCGCAGCTGGCGTGGGCTGGCGCGTGCCACCGAAGGCCTCGGTGAGC
ACGACACCCTGCTGGTGGTTGCGCACGATGCGGTCAACCGCGTGATCCTGTGCAAGGTGC
TGGGCCTGCCGCTTTCCCGCCTGTGGACCTTCCGCCAGGCACCGACCACGCTCAACCTGC
TCGAAGGCGCCGACCTGGACAGCCTGGAAGTGGTGCGCCTGAACGACTGCGCCCACCACA
CGCCGTTCTTCGGCGAAGCCAAGCACCGCGCCCTCTGATCCATCCCCCGCATCAACTGCT
TCTGCTGGAACCGCTGCCGTGACGAACACCCCGACCACCCTGGCCGACTGGCTGGACTAC
ATTGAACGCCAGCACCCGGCGAGCATCGACATGGGCCTGGAGCGCGTGCGCGCCGTGGCC
GCGGCGATGGGCCTGGGCGCGCCGGCCAAGCGCACCATCGTGGTCGGTGGCACCAACGGC
AAGGGCTCAACCGTGGCTTTCATCGAAGCCATTGCACGCGCCGCCGGCTGGAAGGTCGGT
GCCTACACCTCGCCGCACCTGCTGCGCTACAACGAGCGCGTGCGCATCGACGGCCAGGAC
GTGGACGATGCCGCGCTGGTCGCCGCGTTCAATGCCATCGAAGCCGTGCGTGGCGAGATC
ACGCTGACCTATTTCGAGTACGGCACGCTGGCCGCGCTGCAGCTGTTCGCCGACGCCGGG
CTGGACCTGGCGGTACTGGAAGTGGGCCTGGGCGGCCGCCTCGATGCGGTCAACATCGTG
GACGCCGACGTGGCGGTGATCACTACCGTGGACATCGACCATGCCGAGTGGCTGGGCGAG
GATCGCGAGGCGATCGGGACCGAGAAGGCCGGCATCATCCGCGGCTGGAAGCCGGTGATC
CTGGGCGAGACCGATCCGCCGTCGAGCGTGCTGCGCCGTGCCTACCTGGTTGGCGCCAAT
GCGATCCGTGGTGGCAGCGACTATTTCTACGAGCCGATCGATGCGCAGCGTTGGCGCTGG
CGCGATGTCGGCCTGCGCATGGAACTGCCGACCCCGGCGCTGGCCGGCCCGATCCAGCTG
GCCAATGCGGGTGCCGCCATCGCCGCGCTGCGCGCGCTGGACAAGCCGGTGCCGCGTGCG
GCGTGGGCCGCCGGTGTCGCAGCGGCGCGCATTTCCGGCCGGCTGCAGGCATTCGAGCGC
GATGGCGTGCAGATCCGCGTCGACGTCGGCCACAACCCGCAGGCGGCGGGCCAGCTGGCG
CGTGCGCTGAAGGCCGAGGTCTCTGCCGGGCGCACCCTGGCGGTGTACGCCGCGCTGCAG
GACAAGGACGCAGCGGGGGTGGTGCAGGCGCTGGAGGACGTAGTGGGCGAGTGGACCCTG
GCCGGGCTGGAAGGCCCGCGCGGGCAGAGCGCCGTCCAGCTGCAGGCACGCCTGGCCGGC
ACCGCCGCCGCCACGGCGCTGCTGGCTGACAGCGTCGAACAGGCACTGGCGCAGGTGCTG
GCCCAGGCCGAGCGCGGTGACCGCGTGCTGGTGTTCGGCTCCTTCCATACCGCTGCCGCC
GCCCTGCAATGGCTGCAGGGCGATGCCTGATACGCGTTCAGCCAACGCCGACGCCGTCCG
GTCCGGCACCCGTATAATCGATGCCAATCTCCGGACAGTTGCCTGCCTCACGTGGATACG
CCTCTGAAACAGCGTCTGATTGGTGCCATCGTGCTGGTGGCACTGGCCGTGATTTTCCTG
CCGATGCTGGTCAAGGGGCCGGCACCGGACAGCGGCGTGGCCAATGTGCCGATCGCCGCG
CCGGATGCACCGGCCGATGGCCAGTTCGAAACCCGTGAGCTGCCCCTGGTCGCCCCGGCC
GGTGGTGCCACCGGCCTGCAGACCGGGCAGGCCAAGCCGCTGCAGGACGCCGCCACGCCG
GCCACTCCGCCGACAGTGGACACCTCGCCGACGGTCGCCGCCGGCAACTATGCGGTTACC
TTCGGTGCCTACGGCAGCAAGGCCGACGCCGACGCGGTGATCGCCTACCTGAAGCGCTCG
CAGCTGCCGGGCTTCGCCGAAACGGCGACCATCAACGGCCGCCAGGCATGGCGCGTGCGC
GTGGGGCCGTACGCCGACCGTGCACAGGCCGAGGCCGCCCGCCTGCAGGCGGTGAAGATC
CGTGCCGATGTGAAGGCCGAAGTGATCACCCTGGATGCCGCAGCGGACAGCAGCGCCCCG
GTGGCAGCCACCCCGGCACCGGCTACGCCGAGCGCCAGTACCCCATCCGCCGCCACCGCG
CCGTCGGCCAGCAGCAACCCGGTGCGCAGTGAAAGCCTGCCGCCGAGTACGCCGACTGCA
ACGACCACTCCGGCGGCCAAGCCCGAGCCGCCGAAGCCGGCGCCGAAGCCCGAAACCCCG
AAGCCCGAGCCGAAGCCGGAGGCCACCGCCAGCAAGCCGGCAACGGCCCCGGCCACGCCG
GCAGCGCCGGCCGCCAGCGGCGTCGGCTTTGCCGTGCAGCTGGGCGCGTTCGGCCAGGCC
AACGATGCCAACGCCCTGCGCGACAAGGTCCGCGCCGCCGGCTTCAGTGCTTTTGTCGAG
CAGGTGCGCACCGAAAAGGGCACCCTGCATCGCGTCCGCGTCGGGCCGGTGGCCAACCGT
GGCGATGCCGAGCAGCTGAAGGCGCAGGTTGCCGCCAAGGTCGGCGTGGCCGGCATGGTC
CGACCGCACCCATGACCCACGCGCAGCCTCGTTGCCAGCGCCGCCGAAGGAGCGGGGCGC
CATGATCGACGTGGTGCTGCTGATCGTGATCGCCGCCTCCACCCTGCTGGGGATGCTGCG
CGGCTTCGTGGGAATCGTCATCGGCACCCTGTCGTGGCTGCTGGCCGCGTGGGCGGCCTT
CGCCTTTGGCAATGACGCCGCCCATTGGTGGGCCGCCCCGGCGGCCCCCGGTGGCGAACA
CTTCGTCGGTGGCTACCTGGGGGTCGGCATCGGCGTGATGATCGTGGTTGCGGTGATCGG
CATGGTCATCAAGGCTCTGGTCCACCGCAGCATGCTGACCAGCCTGGACCGCCTGCTGGG
CGGGGTGCTGGGCGCCGTGCGGGGCGGCCTGATCGCCGCGATCCTGCTGCTGCTGGGCAG
TTTCACCCCGTTGACTGCCGAGCCCTCCTGGCAGCGCTCGGCGGTGCGCCCGCTGCTGAA
CCCCACCGTTGCGTGGATGAACAGCAAGCTGCCGCACTGGGAGGTTCCCGGGGCCGATCT
GCTGCCCAAGGCCTTGCCGACCGACGCGCTGTCCCCATCTGCATTGATGGAGTTGGGCAA
GAACGCAGGCGCCGGGTTGGGAAAGCCGGGCGCGGCAGGCGATAATGGCATCCTCAACCA
GGTAGTGGCAGGCAGCGGATGGCTGCGGCCTGCGAAAGCGGAACAGGGCGATTCCTACGA
TCCGGCCGAAGTGCGTCCGGACGCCCCAGCACTGCCGGACAGTATCGAGCCGGGCGATCC
GGCCAATGTCGACCGCAGGCGCGGCGACCACCGCGGCCAGGTACGGCCACCTTCCTTGTA
ACTGGGCACAGCCCAGCGGAGACCTCGCACCATGTGTGGCATCGTCGGAATCGTCGGCAA
CCAGAACGTCGCCGGGCAGTTGTATGACGGCTTGACCGTCCTCCAGCACCGTGGCCAGGA
CGCGGCGGGCATCGCCACCGCCAACGGCAGCCGCCTGCGCGTGCAGAAGGCCACCGGCCT
GGTCCGCGATGTGTTCGATGCCCGCACCATGTCCACCCTGGAAGGCAGCGTCGGCATCGC
CCACGTGCGTTACCCGACTGCCGGTTCGGAAGGCATGGACGAGGCGCAGCCGTTCTACGT
CAATTCGCCGTATGGCATCGCGCTGGCCCACAACGGCAACCTGATCAATACCGAGGCGCT
GCGCCAGCAGGTGTTCGAACAGGACCGCCGCAACGTCAACACCGATTCGGACAGCGAAGT
GCTGCTGAACGTGTTCGCCTATGAACTGGAGCAGCAGCGCCAGCTGAGCCCGGAAGCCGC
GATCCGCGCGGTGGCTGGCGTGCACCGCCGCTGCAAGGGTGGCTATGCAGTGGTCAGCGT
GGTGCTGGGCCTGGGCCTGGTCGCCTTCCGCGACCCGCATGGCATCCGTCCGCTGGTGCT
GGGCAAGCGCAGCCATGCCGAGGGCGACGAGTACATCGTGGCGTCCGAGTCGGCCGCGCT
GGACGTGCTGGGCTTCCAGCGCGTGCGCGATGTGCAGCCGGGCGAAGCGCTGGTGATCAC
CGCGCGTGGCGAGCTGTTCTCGGAGATCTGCGCCGAGCCGGCCGAGCACACCCCGTGCAT
CTTCGAATACGTGTATTTCGCACGCCCGGATTCGATGATCGACAACGTGTCGGTGCACAA
GGCGCGCATGCGCATGGGCATCAAGCTGGGCGAGAAGATCCTGCGCCTGCGCCCGGACCA
CGACATCGACACCATCATCCCGATCCCGGATACCTCGCGCGACGCTGCGCTTGAGATCTC
CAACGTACTCGGCGTGAAGTACCGCGAAGGCTTCATCAAGAACCGCTACATCGGCCGTAC
CTTCATCATGCCGGGGCAGGGCGAACGCGTGAAGTCGGTGCGTCGCAAGCTCAACCCGAT
CCACCTTGAGTTCCGCAACCGCGTGGTGCTGCTGGTGGACGATTCGATCGTGCGTGGCAC
CACCAGCCAGCAGATCGTGCAGATGGCCCGTGACGCGGGCGCGCGCAAGGTCTACCTGGC
CAGCGCCGCGCCGCCGGTGCGCTACCCGAACATCTACGGCATCGACATGCCGGCGGCCGA
GGAACTGGTCGCGCACAACCGCACCGTGGAAGAGATCGAAGCCCACCTGGGCTGCGACTG
GCTGATCTACCAGGACCTGGAAGACATGGAAGCGGCAGTGAGCGAGGGCAATCCGGCGCT
GCGCAACTTCGATTCGTCCTGCTTCAACGGCCACTACCCGACCGGCATTGAACCGGGCTA
CTTCGAGCGCATCCAGCAGCTGCGGTCGGACGACGCCAAGCACAAGCGCCGCGCCTGAGG
ACCAGGCGTGGTTGACGTGCCCGACGTTGCTGGCGACCTGCTGCGCGCAGCGCAGCAGTG
CCTGGCCGAAGCCGACCCGCTGCGCAAGGTTGCGCTGACCCAGGCCTACGCCGCTGCGTT
CCGTGCCGGCCGCCTGAAGGTGGCTGCCGACGCGCTACCGCCAGAGCCGATCCGCATGCC
GGGCCGGCCGGCGCAGCTGGTGCTGGTGCACCCGCGCGAAGTGCCGCGGCGCGGACTGGG
CGGTGTGGAAGGTCGGGCTGCCTTCATCCACGCCATCGCGCATATCGAACTCAACGCGAT
CGACCTGGCCTGGGACGCGGTGTACCGCTTCCGCGGCCTGCCGCCGGCGTTCCATGCCGA
CTGGGTCAGCTGTGCCGACGACGAATCGCGGCACTTCATGCTGCTGCGGGAGCGCCTGCA
GGTGCATGGCCACGACTACGCCGACTTCCCCGCGCACAACGGCCTGTGGGAAATGTGCGA
AAAGACCGCGCACGATGGCCTGGCACGCATGGCGCTGGTGCCGCGCGTGCTGGAAGCGCG
CGGCCTGGACGTGACGCCCGGCATGATCGAGAAACTGCGCAATGTCGGCGATGGCGAGAC
TGCCGACGTGCTGGAAGTGATCCTGCGCGAGGAAGTGGCACATGTGGCTGCCGGTTCGCG
CTGGTACCGCTGGTACTGTGACCGTGCCGGCGTCGAACCGCGTGCACGTTTCAAGGAACT
GCTGGTGGAGTACGCCGGCGGCTACCTGCACGGACCGTTCAACATGGAAGCGCGCCTGCT
GGCCGGTTTCGATGCGGATGAGCTCGCCAACCTGGTCGAACAGGCCGGTTGAAGAAAAGG
GGACGGAGGGGATCAAGTCGTTTGTGGCACAAACGACTTGATCCCCTCCGTCCCCTTTTT
TCAGACGTTCGGCAACACCGCGCGCTTGCCATCCACCGTCGGTCGGTTGATGTAGAACAG
GCCGGGACCCGGCCGGTAGGGTAGTTCGCTGACGCCGGCATCGGCGGCGTAGGTCAGTGC
GGTGTCGCCCAGTGCATCGAAGTTCCAGTGCGCCGACTGCATCAGGTAACGCCGGCGCAG
CAGCGCCTCCTGTGTCTGCGTCAGCGGCTGCCCGGCCACCAGGCGCCGTGCGATCGGCTG
CAGGGCGGACGGCAGCTCCCAGCCAGGAACCTCGGCGGCATTGGCGGTCCATTGCACGCC
GGCGTCGATGGCCTGCTGCTGCATCACCTGCAGTGCGATCAGCTGGTAACGCCAGTCGAT
GCGCCGACGCAGCACCACCGCGGCGGTCACATACAGCACCGGTGACAACAGCACGCTGCG
GCTGCCGGCGCGACGCTGCTGCTGCCACTGGTGCCAGACATCCACCCAGATTTCTTTCTC
GTCCACGCCCAGTTGCTGGCGCCAGCGTTCGGCATCGGCCTGCGTTTCACCGTAGACCGT
GGTGGCCCGCAGCAACGCCAGTGGAGGGACCTGGTAGTCGGCAACCGCGGGGCGGCGCAA
CTGTTGCCGGCGCGGGCGGCTGAGCAGCTTGGGACCTTCTTCCAGCTGGTTGTAGCCACC
GCCGATATTCGCGTGTACGCCGGGTAGGGCGATCTCGGCAAACGGCGGTGCCACGCTGGT
CAACGGATAGTGCTGGCGATGTTCATCGCGTGCAGTGAGCTGCACAACGCGACCGGCGAT
GCCGCTGTGCAGGGCCAGCTGCGGCCGCTCATCGGCGCGGCCGCCATTGACTGCGACAAC
GGTGTCGAACAGCCCGATGAAGCGCAGCACCGGCGTGGCCGGGGCGAAGTTCGCAGTGCA
GGACAGGCCGGCGGCCTGCAGCAGCTGGCGCCAGCGCACGCCGTCCCAACCCTGCAGTTG
GTTGGCGATGTCACGTGCGGCAGCAGCAACGCGTGAATAACCGAACAGGTCCAGCTGCAC
GCCATGCAGCGGTCGCTGCCAGCGTGCGGATAGTCCCGACAGTGCGGCCGGAAGCAGCAC
CTGCAGCGCGCGCTGCACTTTCGCGCGAACGCCACTGGCACCGATGCCGAAGGCCAGCCC
GATCAGATCGTCGTCGGCATCATCGCGGGTACCCACGCCTTCGACATAGATCGACAGCGA
GGGAGCGGCCATCGCATCACGGCGGCTGTCCGGATACAGCTGCTGCAGGCGCGCGATGTT
GGTCAGGCCGTTGTCGTAGCTGCTGGTCAGCCGGCTCTGGTAGGTCGAATCATCGTCCGC
GCGCAGCTGCGCCGGTCGAGGCTGCGGAACCTGCGGACGGCCGCGCGCCAGGTTGTGTGC
GTTGTTGCGGGTGCCGTCGAAGAACAGGCCGATCCGCAGCAAGCCGACATCTTCGTCCGT
GTCCTTCGCTGGTGCCATGTGCATTCCCCGTCGTGGCCACGTCACGGTAGCGCGAAAGCG
GTGTATTGGCGAAGTGTAGTGACGCTTTTGACCTTACTTAACGCAGATGCGGTCGATCAC
AGTTCCTGATTTTCATTCCCATCTTCTATTGAATTCACACGACCCGCGCAGGCCATATGG
CCAAACCCGGCAAACCCGGGCGTGCTGCATCAACGCTGTTCACATCATTCAAGGAGCGAC
GCAATGTTGTCCAGATCGATTGGCAAAGCGGCAGGTGGCCTGGTGTTGGGTTTGTCGGTA
GCGGCAGCCGCGCATGCGGCACCGTTGTTCGAACCGGTGACGGTCATCAGCCGGGCATCG
GCCAACAGCGAGCCTGCACTCGGCAAGCTGCTGGCCACCCCGTCCACGGCGACGGTGCAG
GAAGTGCGTGTCGACGCGGCGGCTACGGCGCAGCCGCAGCTGGAATTCGAGCTGCTCGGC
AAACGGGTGCAGGCGGTGCGCAGCAAGGTCGAGGCGCTGCCCGATGGTGGCAGCATCTGG
TACGGCCAGTTCCGTTCGCCGTCCGACCGGTTGACCGCCGCCACCTCCAGCGGCCAGGAC
GATCCGGGCAATTCGTTGATCCTGGTACGTTCGGGCGACACCATCACCGGTTCGATCCGC
AAGGACGGCAAGCTCTATCGCCTGCGTCCACTGGGTAACCGCCACGTGCTGGTCGAAGTC
GACGAATCGAGGATGCCAGCCGATCATCCGGCTGACTACAACCAGCTGCCGAAGATCCCG
ATGGCCGACAACGACCACATCGGCATCGCGCAGGCCTCGTCGGGAACGCCGGCGACCATC
CGCGTGCTGGTGGTGGCGACCAATGCGGCGGTCACTGCCTATGGCGGCAACATGCAGTCG
CTGGTGCAGCTGGCGGTGGCCGAGTCCAACCAGGGTTACGTCAACAGCAACGTTGGAATC
ACCATGCAGCTGGCCGGTTACGAGACCACCAGTTACACCGAGTCCGGCAGCTTCGATACC
GATCTGGCGCGCTTCCGCGGCACCAGCGACGGCTACATGGACAGCATCCACACCAGCCGC
AACACCACCGCAGCCGACGTCGGCGTGCTGCTCATCAACAACAGTGCCTACTGCGGCCTG
GCCTCGGGCATCGGCTCGACGGCATCGACCGCCTTCGCGGCGGTGTACTGGGATTGCGCG
ACCGGCTACTACTCCTTCGCACACGAGATCGGCCACCTGCAGAGCGCGCGGCATGATATC
GCGACCGACTCGAGCACCTCGCCGTACGCCTATGGCCATGGCTATCGCTATGAACCGTCC
ACCGGCACCGGCTGGCGCACGATCATGGCCTACAACTGCACCCGTAGTTGCCCGCGCCTG
AACTACTGGTCCAACCCGAACATCAGCTACAACGGCATCCCGATGGGCAACGCCAGTACC
GCCGACAACCAGCGCGTGCTGGTCAATACCAAGGCCACCATCGCGGCCTTCCGCTGAGGC
CAGGCGCCGACCAGGCGCGGCGTCTACCCGGGCACGTGCACCTGCCCGGGTAGATGCCAA
CCTTGGTTGGCACCTTCGGACCCATCATTCGCGCGCGAGCGTATCCAGCGACCAGCCGCC
GGCATCCACGCGCAGCACCGAACCCTGCTCGTACCAGTCGCCCAGCACGATGCGGGTGCA
GGCACGGCCACCGGCCTGCAGCGAATGGATCGCCGGGCGGTGGGTGTGGCCATGGATCAT
CGTGTCCACGCCATGGCGCGCAAACGTGGCATCGACTTCGGACGGCGCCACGTCGGTGAC
GGTCTCGAACTGCGCGCGATCACCCTGCTTCATTTCCGACTGGCGGGCCTGGCTGGCTTC
GCGCGCCTTCTGCGCGAACGCGATACGCGCTGCCAGCGGCTGTGACAGGAACTGTGCCTG
GAACGCCGGGTCACGCGTCTGTGCACGGAACTGCTGGTAGGGAATGTCATCGGTGCACAG
CAGGTCACCGTGCTGCAGCAGCACCGGGCGACCGTAGAGGTCGATCATGCACGGGTCGGG
CAGGATGCGCAGGCCGGCACGGCGCGCGTAGTCCTCGCCAAGCAGGAAGTCACGGTTGCC
GCGGATGAAGTACACCGGCACGCCGCTGTCGGACAGCACCTTCAGTGCATCGGCCACCGC
GTCGGCGGCGGGCGAGGGAGTGTCGTCACCGATCCAGGCTTCGAACAGGTCGCCGAGGAT
GTACAGCGCATCGGCGCCGGGCGCCTGCTCGCGCAGGAAGCGCAGGAACAGGTCGGTGAT
CTCCGGACGGCTGGGGTCCAGGTGCAGGTCGGAAATGAACAACGTGGTCATGCGGGCATT
CTAGGGCATCAACGATGACGGTAGCGCCGCCGGCATCGTGGGGATCAGATCCCTCCCGAA
GGAAAACGGATCTGACCCCGGGGGCTACACCGGCAACGGCAACCAGGCCAGGCTGGCCGA
GGCCAGCCCGATGGCGATGCCGGTGGCGGCCAGCACATCGGACGGGTAGTGCAGGCCGAG
TACCACCCGCGACAGCGCCACGCCCGCGGTGAACGGCACCAGCAGTGGCGCCAGCCACGG
GTAATAGGCCAGCGCCACGATGGTGAACGACACCGCGTGCAGGGTATGCCCGGAGGGGAA
GCTGAACTCGTCCAGCGGTGCCACCCAGGCACGGATGCGCAGGTCGGCGGCATACGGGCG
CGGGCGCCGGGTCCAGCGCTTGAGGCCCTTGTACAGCAACAGCGCGGCCAGGCCGGTGGC
GGCCATGTGCACCGATGCGCGCAGGCCGTCGAAGCCATCAAGCAGCACCAGGGCGCCCAT
CAGCACATACCAGAACACGCCATCACCGAGCCGGCTGATGACCGCGAACAGGCGGCGCAC
ACGGCGGCGGCGGCAGTAGTGGTTGGCCCGCCGGCACAGGCGTGCTTCGCGGTCGGCCAG
CAGTTCAAGCCGCGTTGTGCGCATGGCCGGTCCTCCGCGACTGGGCCAGCTCGGCCAGCA
GGGCGTCGAATTCCGCCACCACCTGCTGCGGATGCAGGCGCTTCATGGCGCGTGCGGCGT
TGCTGCCCAGCACGTGGCGCCGCGCGTCATCCGCGGCCAGTTGCACGGCCGCTTCGATGA
ACTGCTCGTCGTTGTCCACTGCGGCGCCATTCTCGCCATTGCGCAGGTACTCGCGCGCCG
CGCCGTAGTCGAAGGCCACCGTTGCCACGCCGCTGGCCATGCTTTCAAGGGTCACGTTGC
CGAAGGTCTCGCTGCGGCTGGGGAACAGGAACAGATCGCCGCTGGCGAAATGACGTGCAA
GCGCATCGCCACGCTGGACGCCGCAGAAGATGAAGTCGGGATTTTCATGCGCCAGCTTTT
CGCGGGCCGGGCCATCGCCCACCCACACGAAGCGGGCCTTCGGACGGATCTGCTGCAACC
GACGGAAGGCCTTCACCGCCAGCCCGAGGTTCTTCTCCGCGGCGATGCGGCCAACGTAGA
TCGCCACCAGGCCGTTGCCGTCCACGCCCCACTCTTCGCGCAGGGCAGGGTCACGACGGT
TCGGATCGAACTGCTGGCTGTCGACCGCGCGCGCCAGCAGGCGCACGCGTTCGAAGCCCT
GTTCGCCGAGGAACTGCTGCAGTTCGCGGGTGGGTACCAGGGTTGCATCGGCCTGGTTGT
GGAAGCGGCGCATCCAGCGCATCGCGGCGGCTTGCAGCCAGGCCACGCCGTAGTCGGGCA
GGTACTCGTCGAAGCGGGTGTGGAAGCCACTGGCCACCGGGATGCCGAGGCGCCGTGCGG
TGCGCACCGCCGACCAGCCCAGTGGGCCTTCGGTGGCGACATAGACGGCATCCGGGCGTT
GCTGCTGCCAATGGCGACCGAGCCGGATCGGTGCCGGCATGCCGAAGCGCAGGCCGGGGT
AGCGCGGCAGGGCGGCGCCGGGAACCAACAGGGTGCCCGGTGCGGAGTCCAGCGCTTCGT
TGGCCTGGCGGGGCCGGATCAGGTCGATCTCATGGCCGGAATTGCGCAGTCCCTGCTCCA
GCCCCTGCACGGTGAGGGCAACGCCGTTCACTTCCGGCGGATAGGTCTCGGTGACGATGG
CATAGCGCATGGCGGGCCTCCGGGTTTCCGGCATGCTCGGGCCTGGCGATGTAGCCGATG
TGACCGCTTTGCGACCGGCAGATGACGCGGCCGGAAGCGTACGCCACCACGGCCCCGAAG
GGCCGTGGTGGGCACCGTGCGTGGTGCGTGGATCAGAAGCGCTGCTGGTATTTCATGTAG
ATGAAACGGCCGATGTCGAAGCCACCGTAGTAGGAGAAGTTGGCACTCGGCTGGCTGTAC
ATGGCCGGGCCCTGGCGGCCAAAGACGTTGTTGGCGCCGATTGAAACGGTGGCGTCCCAC
GGCAGGCTGTAGCGCGCCTGCACGTCATGGAAGGTGACCGATCCACGACGGTTGTAGTCG
CGCGTACCGCTGAACCACGGCGCGCGCTGGTCGGGGTGGGAACACTCGTTCGGATAATCC
TCCGCACCCAGGCAGCGTTCCTTGACGGCGGAGAAGTAACGCAGGCCCCAGGTCAGGCCG
AGGTTGCCATGCTCCCAGCCCAGCGACGCGTTGGAGCGCACGCGGAAGCCGATGCCGCCG
TTGGTGGCAATGCCATTGCTGGGGATGGCCGGTACGCCGGCTTCGTTGGTGGTCTTCTCT
TCGGCGTTGACCACATAGGTGGACTTCCAGTCAGCGCTCAACCTGCCCCAGCGGGTTTCG
ACCTTGTGGCCGATCTCCAGGTCGTAGCCTTCTGCCTGGCGGAAGCCGCTGTTGCGGTTG
CCGAAGTTGAGTTTGTTGACGATGCCCAGCTCCGGGTCGCGGGTGAAGCTGCTGCAGCGC
TCGGCAATACCCAGCTCGTAGCAGTCGCGAAGGATGTCGTTGGGATGGTCGGAGACGATG
GTGTTGTCGATGCGGATCTTCCACCAGTCCAGTGCGATGTGAAGCCCTTCGGCGAACGTC
GGGCTCCAGACCAGGCCCAGAGTGCGGCTGGTCGAAGTTTCCGGCTGCAGGTCGGGATTG
GAGCCGTTGGTGAAGGGCAGGGGCGTCTGCCCACTGCTGCCGGTGATGGGTTCATTGCCC
TGGCCGAGCTGGCGGTAGGTGTCGGCGTTGGCGATGTCGGCAGCACAGCGCGCGCGGACC
TCGGCACTGCTTGCGGCTGCGCCATGGACCGTATCGCAGGGATCGCGGAAGCCGGTGGTG
AACGTCTCCGAGCCGCCGCCGTACAGGTTGGCGATGGTCGGCGCACGGAAGCCCTGTGCC
CAGGTGCCGCGGACCAGCAGCTGATCGATCGGCTTCCAAGTGAAGCCGAACTTGCTGTTG
AGGGTTCCGCCGAAGGTGGAGTAGTCCGAGTACCGCGTCGCCGCGCTGAGGGTCAGTTCG
CGGGCGCCGGCGAGGTCGCGCAGCACCGGCACGCTCAGTTCCAGGTAGGCTTCGTCGACG
CGGTAGCCGCCACCGGTGGGGCCTGCCGCCAGGTTGGTGGTGGCACCGGTCTGCGCAAGC
GCATCGGGGATGAAGCGGCCGTCCTCGCGGCGGCTCTCGGCCCCCACGGCGAAGCCCAGC
TCACCGGCGGGCAGGCTGGCAAGGCTGCCGCTGAGGTTGGCGAACAGGTTGCGGGTGGTG
GTGCGGCCGCGGGTGAGTTCTTCCGGGAACAGCCAATCCTGGAGCTCCGTGTTGCCGGTC
AGGCCATAGGGATCGTCCTGGCCATACGGAACCAGCGGGTTCCAGGGTTTGCAGCCTGCG
ATCGGCGCATCCGGCGTTCCGCATTCGACCTTGCCGGTTGCCGGGTTGTAGAACGAAGGA
CCGGTGGCATCGGCCACGCGCTGCTTGTGCAGGTTGCCGGTGGCACGTTGGGTCAGCTCA
CTGCGGTTGTACTGGTAACCCGCTTCCCAGTCGAAGTCGCGACCGCCGAATTCGAAGTTG
CCCTCGAGCGCCGCGACGGCCTGCCAGGTGGTCAGATCGCTGGTGCTGACGCGAGGAATC
TCCCAGGTACGACGGTTCCAGTGCACATCGCTGGGCGTGTCGTAGCCGTGATGGCTGCCG
AACGGATTGAACCAGCTGTCGGCCGACATCGGGGTGATGCCGGCTGGGCCGGACTGGAAG
GGATAGCCGGCAATCTGGCGCGTGGTGGTGCGCCGGTTGTAGGCCAGCTGGGTGTTGAAA
CGGACCTGGTCGTTCAACTCCACGCGCGCATCGACGAAGATCGAATCGCGCTTGATCGGC
GTCTGCAGATGCATCTGCTCGTTGCTGTTGCTGACATCGCCGGTGAACGGTGTGTTGTCG
CTGAGGTGGAAACTGTCCGGTCCGCCCGGCTGGCTGCCACGGTCGAGCGAATAGCTGCAG
CCCCGGCTGTTGCTGCAGCCGGGGCCCTTGAAGCCGGTGATGCGACCCCATTGGCCGACC
GTGGTCCAGCCGTCATCCGCGTGGCCGTCGGTATAGGTATAGGCACTGAAGCCGCGGTCC
CTGGCCCAGACGCCCTTTTCTTCGACATGCTCGGCAGCAACGCTGATGGAAGCACGGTCA
TTGGACCAGCCGGCAACCACGTCGTACTGGGTACGGGCACCGTCGCCTTCACTGTATTGG
CCGTGATAGACGTTGGCGGTTACACCCTGAACGTTGCGCCGGGTGATGATGTTCACCACG
CCGGCCATCGCGTCGGACCCGTAGATGGCCGAGGCACCGTCCTTGAGCACTTCCATGCGT
TCCACCGCAGCGGCAGGAATGCTGGAGATGTCCTGAAAACCCGAAGTGGTCATGCCCAGC
CGCTTGCCGTTGACCAGCACCAGGGTGCGCTGGGCACCGAGGCCACGCATGTTCACGTAG
CTGCCGCCGGCGGCTTCGCCGGCACTCAACGGGCTGGCGCGGCTCAATGCCGGGCTGCCG
GTCGCGGTCAGGTTCTGCAGGATGTCGGCAACGGAGTTGAAGCCCTGTCGCTCGATGTCG
GCGCGGCTGACGGTCAGCACCGGCTGTGCGGTTTCCAGGTCGACCTGGCGGATGCGTGAG
CCGGTGATTTCGATGCGGTCCAGCGTGGTGGCTTCCGGTGCCTGCTGCGCGAGCGCCGGA
ACGGCCAGGGTTGTGGTCGCCGTGATTGCAAGCGCACGACGGATCGCCAGCCCCAGTGCG
GGAATACGGATGGTCATGGGTGTCTCTCTCTCAGTCTTCGAAGTCTTCGGTGCGCAGCCA
AGCGGGCCGCGCCAACGCCACCGCAGGCGGTGGTTGTTCGAACCTAGTGAAGGAGGAGAG
GGAGAGGTATGGGGAAAGGACGAAATCGCCATGGAGCGGCATGACGCTTCCGCACAAACC
GGAAGTGAATCAATCGATTGATCTGATCGACGGCGGAGCGATGGACGATGCACCCTCGCC
CCGACTCTGGACCGAAAGCGTCATGGCAATTGCAGGCAGCGACAACCTGCGCGGAAACAG
AAAAGACCACGGCTCCGAAGGGCCGGGGTCGTAGAGCTTCAACAGCTTGTCGAACACACG
CGGAAGAGGCCTATGGCGACGCGTCATGACGTGCCGCCCTGGCCGTAGGGATCAGGCCAC
GAACGGCCGGAACTGGATACCCAGCCCGGCGATGCCGTCGGTCTCGCCGATCAGGTCGGC
GCGGAGCAGCGGGCGCGCATCGATGAAGGCCTGCGGCACGATCAGCGACAGGCGGTTGTC
GTCCGCGGTCAATTCCAATGCCGGCAGCGGATCGTCCTCGTGGGCGCGGTTGAGCAGTAC
CGCCAGGCGCAGCAGGGCGGCCAACCGGCGTGCGGTCAGCAGCAGGCGCTCGGGCAGGGC
GTCGAACGCGGTCTTGGTCACGCTGCGGCGATGGCTGCGTACCAGTGCGGCCAGCATCTG
CTGCTCCTGCCGCGAGAAGCCGGCGATGTCCGAGTGTTCCAGCACGTAGCTGCCATGCAC
GTGGTAGCCGCTGTGGGCAATCATCAGGCCCAGCTCGTGCAGGCGCGCGGCCCAGCCGAG
CATGCGTGCGTCGTCGGCATCGAGTTTCCAGCGCTCCTGCACCTGCTCCAGCAGCGACAG
CGCGGTGTCCTGCACGCGGTCGGCCTGTACCGTGTCGATGCCGTAGCGCTGGCTGAGCGC
GGCCACCGATTCGTCGCGCAGGTCGTTCTCACCGGCACGGCCGACGATGTCGTACAGGAT
GCCTTCGCGCATCGCCGCCTTGCTGACCAGCAGCTTCTGCAGGCCCAGGGCCTGGAAGGC
GGCCTCCAGCACCAGGATGCCGCCGGCGATGATCGGGCGGCGGTCGCTGGACAGGCCCGG
CAACTGGATGTCGTCGATCTTCTTGGCCTTCAGCAGCTCGTCGCGCAGCTGGGGCAGGGC
CTCGGCGGTGATCGCGCCCTTGCTCAGCTTCATCGTCGCGCAGATCTCGCTGATTGCCTT
GTGCGTGCCCGAAGATCCGAGCGCTTCCTGCCAGCCCAGTGCGCGGTACTTGCTGGCGAA
GGGCTGGAACTCGCGGCCGATCTCGGCCAGCGCGTCCTTCCAGCGCTTCTTGCTCAGCTT
GCCGCCGGGGAAGAAGCGGCGGGTGCTGGCGATGCAACCGGCCTGCAGGCTTTCACGCTC
CAGGGTCTGCATGCCCATGCCGATGATGAATTCGGTGGAGCCGCCGCCGATGTCGATGAC
CAGCCGGCGCTGGCCGGGCTTGGGCGGTTGCGCGTGGGCCACGCCGAGGTAGATCAGGCG
CGCTTCTTCGCGGCCACTGACCACTTCGATGGCATGCCCCAGCGCGGTTTCGGCCGGGAC
CAGGAACGACTGCGGCGAGCGCAGCTGGCGTACGGTGTTGGTGGCCAGCGCGCGTACCCG
GTGCGGCGGCACATTGCGGATGCGCTGGCCGAAACGGGCCAGGCATTCCAGCGCGCGCTG
CCGTGCGGCGGAAGAGAGCCCACCTTTGCCATCCAGGCCATCGGCCATGCGCACGGTCTC
GCGCAGCCGGTCGATCACCCGCAGCTGGCCGAGCGTGTAGCGCGCGATGACCATGTGGAA
ACTGTTGGAGCCAAGGTCGATGGCGGCCAGCAGGTCGCCATCCTGCAATGCGGGCGGAGT
CGTAGTGGTATGCGGCATGGGCGAATGTTAGCCGAAGGGGCGGTGTGCTCGTCACCGCGC
GGCCTTCACATTTTGGAAGAGGGGAGTGCGGCAGGGCTGCGCCCTGCACCCGCAGAGGCA
ACGTCAACGTCAACGTCAACATCAAAAGCGGGGTATCCGTGGGTTGGCGGACCCACCCCG
CCTTTGACAGATTTCTGCGATCTGATGGTGGGTGCCGACCGTTGGTCGGCACTGATCCTA
TCCCGCCCAAAATCGGTGCCTACTGCTCTTGGTAGGTGTCGACCTTGGTCGACACACCGG
GTCAGAGGCCCTGCATCAATGCCATCTGCGCGGAATGCGGGGCTTCGTCGTGGGCCGGGG
CACGCTTGTGGTAGATGCCGTCGGCATCCAGTTCCCAGGCGTTGAGGTTGTCGTCCAGGT
AGTTCTGCAGCACCTCGCGGTAGACCCGCTTGGCCAGCTCCGGGTCGAGGATCGGGAAGC
AGGTCTCGACCCGGCGCAGCAGGTTGCGCTCCAGCCAGTCGGCGCTGGCGCAGTACATCT
CCGGTGCGCCGTCGTTGCCGAACCAGTAGACGCGGCTGTGCTCCAGGAAGCGGCCGACGA
TCGAGCGCACGCGGATGTTGTCCGAGATGCCCGGCACACCCGGGCGCAGGGTGCAGGCGC
CGCGGATGATCAGGTCGATCTGCACGCCGGCCTGCGAGGCGGCGTACAGCGCGCGCACCA
CCTGCGGTTCGTTCAACGCGTTCATCTTGGCGATGATCCGCGCGGGGCGACCGGCGGCGG
CGATGCGCGTTTCGCGCTCGATGCGGCCGAGGATGCCGGTGTGCAGGGTGAAGGGCGACT
GCAGCAGGCGCTTGAGCTTCATCTTCGAGGCCAGCCCGGACAGCTGCTGGAACAGCAGGT
GCACGTCGTTGCCGATGTCCGCATCGGCGGTGATCAGGCTGATGTCGGTGTACGCGCGGG
CGGTGCCGCTGTGGTAGTTGCCGGTGCCCAGGTGTACGTAGCGGCGCAGCTTGCGGCCCT
CGCGGCGCACGATCAGCAGCATCTTGGCGTGGGTCTTGTAGCCGACCACGCCGTACACCA
CCTGTACGCCGGCTTCCTGCAGGCGATCGGCCAGGCCCAGGTTGGCCTCTTCGTCGAAGC
GTGCGCGCAGTTCAACGACCACGGTCACGTCCTTGCCGTTGCGCGCAGCCTGGATCAGCG
CATCGACAATCAGCGAATCCTTGCCGGTGCGGTACAGGGTCTGCTTGATCGCCAGCACGT
TGGGGTCGATCGCTGCCTGCCGGATCAGGTCCAGCACCGCGGTGAAAGCATCGAACGGGT
GGTGCAGCAGCAGGTCCTGGCGCGCCGCGGTCTCGAAGATGCCGTCGCTGTCGCGCAGCG
TGCGCGGGGTCATTGGCGGGTACTTCAGGTCCGGCTGTGCGATCAGGTCGTACAACTGGA
TGATGCGGTTGAGGTTGACCGGGCCGTCGATGCGGTACACCGCGTTCTCGGTCAGGCCGA
AGTTCTGCAGCAGGGTGCGCACGATCTCGCGCGGCATGTCCTGCGCGATTTCCAGCCGCA
CCGCCGGCCGGTAGCCGCGATCGACCAGTTCGTCGCGCAGTGCCAGCGCCAGGTTCTCCA
CCTCCTCCTCGTCCACCACCAGCTCGGAGTTGCGGGTGACGCGGAACTGGTAGGCCCCCT
GGACTTCCATGCCCGGGAACAGCTCATCGACGAAGGTGGACAGCACCGAGGACAGGAACA
CGAAATTCTGCGACCCGCCGAGCTTCTCCGGCAGCTGGATGATGCGCGGCAGCGAGCGCG
GCGCACGCACGATGGCCAGATGGCCGGCGCGGCCGAATGCGTCGGTGCCCTTCAGCACCA
CCACGATGTTCAGCGACTTGTTGAGGATCTTCGGGAACGGGTGCACCGGGTCCAGGCCCA
GCGGCGACAGCACCGGCATGATCTCGTTGCGGAAATAGGCGCGCAGCCAGCGCCTCTGCC
GATCGGTCCAGGAGTGGCGGCCGAGCACGCCGATGCCGGCCTCCATCAGCGCCGGGCGCA
GCGTCTCGTTCCAGCAGCGGTACTGCTGGTCGACCAGTTGTGCCGCGCGGTCGTGGATGG
CGTTGAGGATGGCCTGCGGGCTCATCCCGTCCGGTGCCGGTGGCAGGCCGAATTCCTGCG
CGTGGCGGACGGCGGCGGCGCGGATCTCGAAGAACTCGTCCAGGTTGGTGCAGGAGATGC
ACATGAAGCGCAGGCGCTCCAGCAGCGGCACCTGCGGATCCATCGCCTGCGCCAGCACGC
GGAAGTTGAAATCCAGCTGCGACAGCTCGCGGTTGATGTAGAGCGCCGGGTCGCGCAACG
GATCGTTGTCCGGGCTCACGGGGAGGGGGAGGGATCCGAGGCTGCTCATGGCGTCATTCT
TCGATGGAAGTCAGGGGGGCGGACTCGCGCGGGCGCACGTGGTCGGCATCGAAATGGCAG
GAAAACACCGAGCCCTTGCCGACCTCGCTTTCAATCTCCAGCCGCGCGTGGTGCAGGCCG
AGGATGTGCTTGACGATGGACAGGCCCAGGCCGGTACCGCCGCTTTCGCGGGAGCGGCTG
CTGGAGACGCGGTAGAAACGTTCGGTCAGGCGTGGCAGGTGGGAAGCCGGGATGCCGTAA
CCGGAATCGCGCACCGCCAGCACCGCGCCCTCGCCTTCGCGGCGGAACTCCACGGCGATG
CGGCCACCGGCCGGCGTATAGCGCACCGCATTGGTGACCAGGTTGGAGAAGGCGCTATGC
AGCTCCTTGGTGGAACCCTGCAGGTCGACGCCGGCCAGATCGTCGATGCTGATCTGGTGG
CGGCCCTGGCTGTGCGCTTCGGCCTCGCGGCGTAGTGTGGCCAGCATCGGCTGCATGGCG
ACGGTCTCTTCCTCGCTGTGCTCCTGCGATTCCAGCCGCGACAGGGTCAGCAGGTCTTCC
ACCAGCTGGGCCATGCGCTGGCTCTGCTTGCGCATTTCTTCCAGCATCGGACCGGTGCCC
GGGAAATCCTCCGGGTCCATCATGTCCAGGTAACCGTGGACCACGGTGAGCGGCGTGCGC
AGTTCGTGTGAAACGTTGGCGACGAAGTCGCGGCGCACCTGTTCCAGGCGCAGCAGCTTG
CTGACGTCGCGGGCGATCAGCAACCAGTAGTCCGAAGAATACGGAATCAGTCGCAGGTTC
AGGCGGATCGCAGGATCGACCGGTGAGGGCACGTCCAGGATCGGCTCGGCGTTGCGGCCG
CCGGCCAGCCAGTGCGCCAGCGGCATCGGCTGCAGGCGTTCGACCAGCGCCTCGCCGAGG
TCGCCCGGATGATGCAGGCCAAGCAGGGCGGTGGCCGCTTCGTTGAACCACTGCACGCGC
TGGCTGTTGCGGTCCAGCACCACCACGGCATCGGGCAGCGCGGCGGCCGCGGCGCGGTAG
CTGCGCAGCATGTCGAGCAGGCGGCGCTTGCGAACGCGCATTTCCACCTGGTTGCGGTAC
AGCAGGCGGTCCAGCTCGTTCCAGACGCCGGTGCCTTCCTCGGCGGTATCCCAGCGCTGG
CGCGCGGTCAGCCGGCGCAGCACGCTGCGCAGCCGCCAGTAATGCCAGGCCAGGGTGGCC
AGCGCGCCCAGTGCGATGCACAGCCACAGGTGACCCGTGAACCACCCCACCAGTCCGGAG
AACAGCAGTACCGCGGCAACGGTGGCCAGGGTCTTCAACCAGGCAGAGCGGATGTGGCGG
GGCATTGCGATCTCGTCGTTGAAGTGCGGCGGTTCACTGGGGTGAACCGAGGGTTATAGC
AGAGTTGCCGGCGCCGGCACCCGCGGGTGCGCGGCGTCGGCACGACGAGACTCAGGTCGC
GGTGGAGAAGCGGTAGCCGGCGCCGCGCACGGTCTGCACCATGTTCTCGGCGTTGAACGG
TTCCAGCGTCTTGCGCAGGCGGCGGATGTGCACGTCGATGGTGCGCTCCTCCACGTACAC
GCTGCCGCCCCACACATGGTCCAGCAGCTGGGCGCGGGTGTAGACGCGCTCGGGGTGGGT
CATGAAGAAGTGCAGCAGGCGGTACTCGGTCGGGCCGATCGGCACCGGCTGGTCGTTGGC
GAACACGCGATGGGCGGCGCCGTCGATGCGGATCGGGCCGACGGCCACGCTGCCGTCCTC
GTCGTCCTCGCGGGCGCGGCGCATGACCGCACGGATGCGGGCCAGCAGTTCGCGCGCCGA
GAACGGCTTGACCACATAGTCGTCGACGCCGGCTTCAAGGCCACCTACGCGGTCGTTCTC
TTCACCGCGGGCGGTCAGCATGATGATCGGCACTTCGCGGGTCAGCGTTTCCTTGCGCCA
GCGGCGGGCCAGGTCCAGGCCGCTGGTGCCGGGCAGCATCCAGTCCAGCAGGATCAGGTC
GGGGACGCGGTCGGCGATGGCGGTCTGGGCCTCACGGGCATCGCCGGCGTGGACCGGTTC
GTAATCGCCCTTGCGCAGGGCGAAGGCGACCATTTCACGGATCGCGGGCTCGTCATCGAC
GATCAGGATGCGTTTCTGCACGAGGACACCGTAGGGCTCGGTTACTGGAGTGGTGCCAGT
AGACTACGGTTTGATGACATGTTTGTGACTACCTGGCCGGAACCGGTCGGGATTGCCATC
GACTGGTCATGCAACACTCAGCGGCGGTCCAAGTCCGGGTCCTGCACGCCCTGGCGGCGC
AGCTCCAGCACGGTGGGGGTGATCGCCTCGATGCGCGCATCCACCCGCGCCCGGCCCACG
TAGTCCAGCGCCGGGTTGCGCTTGAGGGCCTGCAGCTGCATCAGCGATTGCTCCGGGCGG
CCGCTGAGGAAGGCGGCCTCGGCATAGGCCTCGCTGGCGCGCACGCTGTCACCGGCCAGC
TCGCTGGCGCGGGCGTATCGCTGCTGGAAGACCGGATCGTTACCACTTTGCGACAGCAGG
GGCCGCAGCATGGCCTGAGCGCGCTGGCCCGCCTCGCGGGTGCCCTGTTCGTTCAGGATC
TCGGCGTAGGTCAGAGCCACGGGCCGGCTGTTGGGGTGCTCGCGCAGCAGCTGCTCGAAA
CGGGTGTTGGCCTGCGCGCCCAGTCCGGCACGCGATTCGGCCTCGCCCAGGCCCAGTGCC
AGCCACAGGTTGTCCGGGCGGGTCTGCAGCAGGCTGGCCAGGGTCTGCCGGGCCTGCGTG
GCACCGCTGCGGCCGCCGCGCATGACCGCCAGGGCCTGGCCATAGCGCTGGGCGTCGTTG
AGACCGTCCTTCTGCCGCTTGGCCATGTCCGCGTATTCGCGCTCCACTTCGGCGGTGGAA
TCGGCGCTCAGCACGCGCAGGCGCTCGCGTGCCCACTCGAAGTCGCCACTGGCGCCACGG
GCCAGCTGGCCGACCGGAACGCGCAGCACGCTGCTGGGCAGCAAGGGGTTGTTTCCGCGC
AGCAGCGGCTCGGCCAGGCCCGGGTCGGCCGGATTCACCCGCTCCCTGCGTTCGCCGCTG
GGGGTGCTGGTGGTCAGCAGCACCGTGTCCTTCTTCATCTGCTCGGCGCGGGCCTTGGCC
TCGCTGATGCGGGTGATGTTGACCGGGTGGGTGCGCAGGAACTCGGGCACGCTGTAGCCG
CCCTCGTTGCCGCGCATCGCCGCCGACATGCGCTCGAAGAAGCCGGCCATGGCATCCACG
TCGTAGCCGCTGCGCGACAGGGTGCGGATGCCGAGGCGGTCGGCCTCCGATTCGTTGGAG
CGGGTGTAGTTGATCTGCCGCTGCTGCATCAGGCCCATGCCGGAGCTGATCGCGGCCATC
GTCGCGTTGCCGGAGGAGGTGCTGTTGCTGGCCTGCGCGGCCACCACCGCCGCCAGCATG
CCGAGCAGGATCGGTATCTGGTCGCGCTGGGCGCGTTCGACCCCGCGCAGCACGTGCTGC
TGGGTGACGTGGGCGATTTCGTGCGACAGGACTGCAGCCACCTCGTCCTCGCGCTCGGCG
GTCAGCACCAGGCCTGCATTGACCCCGATATAGCCGCCCAGCGTGGCGAAGGCGTTGATC
TGGCGGTCCTTCATCACGAAGAACGTGTAGGGCTGGCGCGGCTGGTCGCTGTTGGAGCCA
AGCCGGGTGCCCATGGTCTGCAGCCAGTCGTTCACCAGCGGGTCGTCCAGCAGGTAGCCG
TAGTTGCGCAGCTCGCGCAGCATCATCGCGCCGTACTCGGCCTGGCGCGCCGGGGTCAGC
AGCTCGCCGGCCGAGGAGCCGATGTCGGGCAGCTTCTCCTGGGCCTGGGCCAGCGGCATG
GCCAGGGCCAGGGTAACGGCGGTAGTCAGCAGCAGGGCTCGCAAGCGGAAGGTCCTCGGG
CAGGGCGCGCCAAGCGTGGCAGGGCAGGGGGCAACCATTCGTTAACCCACAGTGTTGCGG
CGGTGGCGTGGAATTTCCAGCGCACCGGTACCATATGTAGACCGTCGATCCATCGTGGAG
TTTCCCGTGACAGCCCAGACCGCCGGCGGCGCCCCCGCCATCACCATCTATTCCACCGCC
GTCTGCCCGTACTGCGTGGCCGCCAAGAACTTCCTGAAGAGCAAGGGCCAGCAGTGGACC
GAGGTCCGCATCGACCTGGACCCGGCCGAGCGCGAGAAGATGATGGCACTGACCCGCCGC
ACCAGCGTGCCGCAGATCTTCGTCGGCGACGTCCACGTGGGCGGCTACGACGACATGATG
GCCCTGCACCGTGAAGGCAAGCTCGAGCCGCTGCTGGCCGGGCAGGGCCAGGCATGAGCG
CGGCCGACGACGGCAGCAAGGACCGCATCGCCGAATTCACCGACTTCCGCAAGCGCATGA
ACGAACGCATCCTGGGCGAACCGAACCAGGTGGTGCGGCGCTTCTTCGCACTGGACACGC
AGACCTACCAGGCCGGCGCGCTGGACGTGAAGACCAAGGAACTGCTGGGCCTGGTGGCCT
CGATGGTGCTGCGCTGCGACGACTGCATCAGCTACCACGTGGCCCAGTGCAAGGACGCCG
GGGTAACCCGTGAAGAGTTCTTCGAGACCTTCTCGGTCGGCCTGGTGGTGGGCGGTTCCA
TCGTGATCCCGCACCTGCGCCGCGCGGTCGACTTCCTCGACCAGCTTGAAGGCGGCGCCA
GCGCTCCGGCAGCGCACGAGCACTGAGGGCAGTGCCGGCCGCAGGCCGGCATCGCCTGAA
TCCGGCATGGCCGGGGTTGCCGGCCAGCGGCCGGCACTACCGGGCCCGCGAGGGGGCCTG
TCCCGCGATCCAACAGCCCAGGAGCCCTTCTTGTTGAAGGGGCGCGCCGACAGGCGGGGG
TAGAGGAAAAATGCGCGGGCAATTATGCCTTTGCCGGGGTCAGGACCATGGTCTACTTGG
GTAGCCGCCCCCGGCTAAGGCATAATTGCCGGTGAAACTTCCTTTGCGCCGGCGTTTCCG
GGCACGTCCGGACGGCGTTTTTCCCCCTGTTCGGAACATCGATCAATGACGCAGAAAATT
ACGGTCATCCGCGGCGACGGCATTGGCCCGGAAATCATGGACGCCACCCTGTTCGTGCTC
GACCAGCTCAAGACTGGCCTGGAGTACGAAGACGCCGACGCCGGCCTGGTGGCCCTGGAA
AAGCACGGCGACCTGATGCCGGCGGTGACCCTGGAATCGATCGCGCGCAACAAGGTCGCG
CTGAAGAGCCCGCTGACCACCCCGGTCGGTGGTGGCTTCACCTCGATCAACGTCAGCCTG
CGCCGCCATTTCGACCTGTACGCCAACGTGCGTCCGGCCCACACCTTCCCGAACACCAAG
TCGCGCTTCGACAACGTCGACCTGATCACCGTTCGTGAGAACACCGAGGGTGCCTACCTG
GCCGAAGGCCAGGAAGTGTCGGCCGACGGCGAGACCGCCTTCTCCGGCACCCGCATCACC
CGCAAGGGCTCCGAGCGCATCGTGCGCTACGCCTTCGAGCTGGCCAAGAGTACCGGCCGC
AAGAAGGTCACCGCTGTGCACAAGGCCAACATCATCAAGTCGACCTCGGGCCTGTTCCTG
AACGTCGCCCGTGAAGTGGCCGCGCAGTACCCGGAGATCGAGTTCCAGGAAATGATCGTC
GACAACTGCTGCATGCAGCTGGTGATGCGTCCGGAACAGTTCGACGTGATCGTTACGACC
AACCTGTTCGGCGACATCATCTCCGACCTGTGCGCCGGCCTGGTCGGCGGCCTGGGCCTG
GCCCCGGGTGCCAACATCGGCAAGGAGGCGGCGATCTTCGAAGCCGTGCACGGCACCGCG
CCGGACATCGCCGGCCAGGGCAAGGCCAATCCGTGCGCGCTGCTGCTGGCAGCCGCGCAG
ATGCTGGACCATATCGGCCAGCCGGAAAACGCCGAGCGCCTGCGCAAGGCCATCGTGGCT
ACCATGGAAGCCAAGGATTCGCTGACCGGCGACCTGGGCGGTACCGGCACCACCATGAGC
TTCGCCCAGGCCATCGCCAGCCGCCTGTAAGCGGCGGTCGACCTCGGTTGGATCCACAGC
GGGGCGCCTTCGGGCGCCCCGTTGCGTTGTGGGCTGACTGGTAGATCCACGCCATGCGTG
GATGGCGTGGCTTTGGTCCTCAGCCACCCATGGGGTGGCTCTACAGGGGGTTGTCTGTGC
GTAGCTCGCACAGATCATGTGCTGTTGCACGGCTGGTTCGTGCGCCATCCGCTCCGCATC
CTGTGCCCACTTTCCACTGCACAGGAGTCGCTCCATGAATCTCACCGCCTTCGGCCTGGC
CAGCCTGATCGGCATGGCCGCCACCACTCCGGTCGCTGCCGCCGAGCCGGCCCATCCCAC
CATCCGCCATATGGCGGGCGCGCCGGTCGCGACCTCGCTGGATGCGGCGAAGACCGCCGT
GCTGGTGATCGACTTCCAGAACGAGTACTTCGATGCCAAGGCCGCGCCGGGCTTTGCCGG
TGGTCGCATGGTCATTCCCGATGGCGTGGCCGCGCTGCGGCAGGCCCAGCGCGTGGTGCA
GTTCGCCGATACCCATGGCATCCGCGTGATCCACGTGCAGCACGTGTTGCCGGCCGGCGC
GCCGCTGTTCGCACAGGGCAGCGTCAATGCCGACTTCCATCGCGACCTGCTGCCGCGCAA
GGGTGAGACCGTGGTGCAGAAGGACAACGTCAGCGTGTTCGCTGGCAACTCGGCCGCGGT
GCTCGACACGGTGCTGAGGGATGCCGGCATCGACACCCTGATCGTCACCGGCCTGCAGAC
CCATGCCTGTGTGGCCGGTGCTGCGCGCGACGCGGCGGCGGCGCCACGCGGCTACCGGGT
AATCGTATCGTCCGATGCCAGCGCCAGCCGCGACCTGGACCTGGCCGGTGGCCAGCGCAT
CGATCATCGCGCGCTGCATGACGCCTCGCTGGCGCAGATCGAAGACGCCTTCGGTAATGT
CATGAGTACCGACGCGATCCTGGCGTTGCCGGTGCGCAAGACCGGCAACGGCGCTTGATA
AGCTGGCGGGGCCCGCATGCCGTGGGCCCCGCCACGTGGAGCCACTTGCCGATGGATCAC
TTCGCCGCCCTGCGTGCGCTGCGCGCCATCGTCGACGTAGGCAGCTTCACTGCTGCTGCC
GAACGCGTGGGGACCACCCACTCGGCAATGTCACGGCAACTGCGGCAGCTGGAAGAGCAT
CTGCAGGTGCGACTGCTCGATCGCAACAGCCGCCGGCTGTCACTGACCGAAGCCGGTCGC
GACTACTACCGCGAGGCGGCAGCGCTGCTGGATCGCCTGCAGGAAGCGGATGATCGCGTG
CGTGCCGGTCAGGCGCAGCCCAGTGGCATCGTGCGGATCAGCGTGCCGCAGGTGGTGGCC
AGCCAGGAGCTGCCGCATTGGCTACCGTCGTTCCTGCAGCGCTATCCGCAGGTCGCGCTT
GACCTGTCGGCCGATGATCAACTGGTCGATGTCGTCGGTGGTGGCTTCGACCTGGCGCTG
CGTATCGCGGCCTCGTTGCCGGACAGCCAGCTGGTTGCGCGCGAACTGGCCAGTTGCCCG
CGCATCCTGGTCGCGGCGCCGGCCTACCTGGCGCGTCATGGCCTGCCGCGTCAGGCATCG
GATCTTGCGCAGCACACGCTGCTGGGCTTCAGTCCCACGCCGTCAATGCCGCCCTGGCAG
TTGCAGGGGCCGCGCGGTGCCAGTGCGAGCGTCGAGGCCGGGCAACGCCTGCGGGTGGAT
GCGACGCCAGCGTTGTACGCCGCCGCGCTGGCTGGCATGGGCATCAGCCTGTTTACTGCG
CTGACCGTGCAGGAGGACCTGCGTGCCGGCCGCCTGATCCGTGTGCTGCCTGCCTGGCAC
GCCGGACAGCGGCGCTACTTCGCGCTGTATCCGCATGCGCGGGCATTGGCGCCGAAGGTG
CGCGCGCTGGTCGAGCACCTTGCGGCGCACTACGCTGCACAGGTGGGCGCGGCAGGGTAG
TCGCGCGACAGCAACCGAGGTGGTGATGGAGTCGGTGTATCTGCTGGTCGCGCTGGGCGC
GATCGTCGCCGGATTCGTGCAGGGCCTGTCCGGCTTCGCCTTCGGCATGGTGGCCGTGTC
GTTCTGGGCGTGGGGGCTGGAACCACGTTTGGCGGCGACGCTGTCGGTGTTTGGTGCGCT
```
