## Supplementary Table S1 and Table S2 for "*Stenotrophomonas muris* - First discovered as an urgent human pathogen with strong virulence associated with bloodstream infections": WGS-data-S1.txt (part 2 of 6)

```
GGTCGGGCAGCTGGTCGCGGTGTTCACCGTGCGCCGCGGATTCAACCTGCGCCTGCTGCT
GCCGTTCGTGCTGGGCGGGCTGGCCGGCATTCCGCTGGGCGTGATGGTGCTGCCACAGCT
GGACATGGACTGGTTCAAGGCGCTGCTGGGCGGCTTCCTGGCGCTGTGGTGCCCGGTGAT
GCTGATGGCGCGCTCGTTGCCTCCGGTCCGCGTCGGCGGCCGTATCGGTGATGCGATTGC
CGGCATGGCCGGTGGCGTGCTCAGTGGCATCGGCGGCTTTGCCGGGCCGGTGCCGACGTT
GTGGAGCACCCTGCGGGGCTTCGGCAAGGACGAACAGCGCGCGGTCATCCAGAACTTCAA
CTTGGCAATGCTGGCGGTGACCATGGCCACCTATGTCGGCAGTGGCCTGGTGAGCCGACA
GATGTTGCCGTACTTCGCCATCGTGGCACCGGCCATGCTGGTGCCGACCCTGCTGGGTGC
GCGGGTCTACATCGGCATCAGCGAGGCGCGCTTCCGGCAGGTCGTGCTGGGCCTGCTGAC
CGCATCAGGCATCGCGTTGCTGGCGTCGTCGCTGCCGGTGCTGCTGGCGCGCTGAGGGAG
GAACGAAAAAGGGCGCCACGAAGGGCGCCCTTTGTCGTCTATTGCATGTTCCGGCTCAGC
GCTGCTGGATCTTCGACAGCAGGCGCAGGAATTCAATGTACAGCCAGACCAGGGTCACCA
TCAGGCCGAATGCGCCATACCACTCCATGTACTTCGGTGCACGCTGGGCAACACCGGTCT
CGATGAAGTCGAAGTCCAGCACCAGATTCAGCGCGGCCACGACCACCACGAACAGGCTGA
AGGCGATGCCCAGCCAGCTGGAGTCATGGATCACCGGCACGTCGATGTTGAAGAAGCCCA
GCACGAACGACGCCAGGTAGAGCAGGGCGATGCCGCCGGTGGCCGCGACCACGCCCATCT
TGAAGTTCTCGGTGGCCTTGATCAGGCCGCTGCGGTACGCGAACAGCAGCGCGAACAGAG
TGCCGAAGGTCAGCAGCACGGCCTGGAAGACGATGCCCGGGAACTTGGCGTTGAACACGG
CCGAGATGGCGCCGAGGAACAGGCCCTCCACCAGCGCGTACATCGGCGCGGTGACCGGCG
ACCATTCCTTCTTGAAGACGGTGATCAGCGCCAGCACCAGGCCGCCGATGGCGCCGCCCA
TGGCATACAGCCTGGCACCGGGCAAAACCTGACCGTAGTCGTCGATGGTCTGGTTCCAGG
CGAAAGCGGCCGTCAGCACGGTCAACAGCAGCAGGAAGCCGGTCTTGTTGACGGTGCCGT
TGAGGGTCATTGCCTGGTCGGGGCTGGTCACCACCGAGCCACTGGCGAGGTCGAGGAAGG
TGGACTCGGAAAGAGCCGGGTTGCCGCTGCGCATACGCGTTCTCCGTGCGAATGAGGGTC
AGGACGGCCATCCGGCCGATGGGCGTGAGCATAGCCGATGACTGCTTTCGGCGTTGTGGC
AGGCACTGGATCTGCGCATCCTGCGTTGACAGTTCCCAATGCGCTTGGCGACAATGACCA
ACTCCCCGGGCGTGGCCCGAGGGGATTGCAAGACCGGGGTATAGCGCAGTCTGGTAGCGC
GCCTGCTTTGGGAGCAGGATGTCGGGGGTTCGAATCCCTCTACCCCGACCAATCCCACAT
CACGTCGGATTGGACACCGTTCCGGTTCGGGCGCCCGTAGCTCAACTGGATAGAGCACCG
GCCTTCTAAGCCGGCGGTTACAGGTTCGATTCCTGTCGGGCGCGCCATTGGCGAGCACCG
GGATCGCATCGGCGGATGTGAAGAAGTGCTTGCAAAAGCGCAAGGACTCCACCAGAATAT
CGGACTCGCTTCGGCGGACCGCAACTTCGGTGACAGTCCCCAGGCAATGTTCAAGGTTCC
GGCGTCAGTGGTATCGGCGATGGAGCGAAAGTTTCAGTGGTGGCTGTAGCTCAGTTGGTT
AGAGTACCGGATTGTGATTCCGGTGGTCGGGGGTTCGAATCCCCTCAGCCACCCCACTGT
TTCAACCGTATCGGCGCAGCCGGAGCGGTATTGCAATAAACAGAATGCACGTTACAATGT
GCGTCTGAGTTTCACGGGCCGTTAGCTCAGTTGGTAGAGCAGTTGACTCTTAATCAATAG
GTCCAAGGTTCGAATCCTTGACGGCCCACCAAGACAGAAGCCACCTGGTACGCCAGGTGG
CTTTTTTCTTATAAGTGTGACCCCGTCATTTCCATGGATCACGCGCTGAAGCGCTCCGCC
TGGCGGGGTTCTGCAGCGGCAGCGGGACTGCGGCGCTGGTTTTAACGATGTTGAAAAAAG
TGCTTGCACCCACCGAGCGGATCGGGTCATAATTCGCGCCCCGATTTCGGGCTGTTAGCT
CAGTTGGTAGAGCAGTTGACTCTTAATCAATAGGTCCAAGGTTCGAATCCTTGACAGCCC
ACCAGACGAAAGCCACTTGGTTCGCCAAGTGGCTTTTTTCTTGCCTGTTTGCCGGGTTGC
GCTTCATCCACGCATGGCGCGGATCTACTGAAGCGGTGCTGAAACCAGGGGCATGTGCGT
CATCAGTGTTCTCAATGCTGTGCGCTGCTTCTCACCGCATTGCCTCTTTCATCGCACCCA
ATGGATCTTCCGCGCCGAGGGCGCATGTACGAAGGAAGAAGCTGATGACCGATATCAACC
GACTGTCCCGGATGGCGTGGGTTCCTTTCGCGTTGCTGGCGCTGGTGGCCTGCGCACCTG
GCAGTGACCCGGCGAAGACGGTCGAGCGCGATGCGGGCACCGGGGCCGTTCGGGCGCGCC
CGATCGCGGGAGTCGCGCAGCCGGCATCGCTGGCGGAGGGTGGGGCCGCCAGCGAGGCTG
TGGACCTGCGTCGCACCGATGATGGTGGCGTGGACAGCCGCAAGGTGGATGCGGCTGGGC
AGGGCGCTGACGCATCTGCGCCTCCTGCCGCGGCGAAACACTGAGTCGCTGCCGTCCCGA
ACGGTCGCCTGACTTTCGGGACGGCCTTTGGCGCGGACGATGTGCCCGCCTGTCATGTTC
AGTTTTGTGCAGGCCTTCCGATTCCAGCCGGCGCCTGCGACAATGAACGCCTGTGCCGGC
CACGCGAAAGTGGCGGAATTGGTAGACGCCCTGGATTTAGGTTCCAGTGCCGCAAGGCGT
GGGGGTTCGAGTCCCCCCTTTCGCACCAGTGCCGGCCTGTCCCCCGCCCTGATCGGGCCC
CGCTGCCCCCCCTTGACCGGCACGCGCTGGCAGTGCAGGCCGAATTGGGCGAAACTAAAG
GGCTGCGGCAAGCAGGCGCGTCCCAGACGTCGTGTCCTTACAACCGTTTCATCCCAATCA
TCGAGCCGGGGGCGTGGGCCACCGGTGGCAGGAGTCAACATGCAAGCTTCGATCGAATCC
ACCGGCAACCTGGAACGCCGCCTGAGCTTCTCGCTGCCGGAAGACCGTCTGCAGAGCCAC
ATCGTCGGCCGCCTGGGCGAAATCGCCCGTACCACCCGCATCAAGGGTTTCCGTCCGGGC
AAGGTGCCGGCCAAGGTGATCGAGCAGCGCTTCGGCGCGCAGGTCCGTGGCGAGGCGCTG
GACGGCCTGCTGCGCGAAACCTTCGACGCGGCCGTGCGCGAGCACGATCTGCGCATCGTC
GGCAGCCCGCGCATCGACAAGGGCGACGAGGGTGAATTCTCCTTCGTGGCCACCGTGGAA
GTGGTGCCGGACTTCGGCGACATCGACGTCAGCAAGCTGACTGTCGTGCGCCACACCGCC
GAGATCACCGACGCCGACATCGACCAGATGATCGAGAACCTGCAGAACCAGCGTCGTACC
TGGGCCCCGGTCAGCCGTGGCGCGCAGGACGGTGACCTGGTCGCGGTGGAAACCTGGTCG
CAGGCCGGTGAAGAGCGCCTGTCGGCCGAAGGCACCGAGAAGGGTTCGATCGTGCTCGGC
CAGGGCATGATGTTCGAGACCATTGAAAAGGGCCTGGTCGGCCTGGCCAAGGGCGAAGAG
AAGACCCTGGACGTCGAGTTCCCGGCTGACTGGCGCGTGCCGGTGCTGGCCGGCAAGACC
GTGCAGGTCACCGTCAAGGTCGCCGAAGTGTCCGAGCCGGTCGTGCCGGCGGTCGACGAA
GCCTTCATCAAGAGCTTTGGCGTGAAGGGCGGCGACGTGGAGCAGTTCCGCAGCGACATC
CGCGCCAACCTGGAGCGCGAGCTGAAGGGCGCGCTGATGAACCGCCTGCGCCGCGAAGTG
GGCGAGCAGCTGATCGCCGCCTATTCCTCGGTGGAAATGCCGCCGCGCCTGGTCGAGAAC
GAAGCCCGTGCCATGCTGGCCCAGCAGGTCGAGCAGATCCGCCGCAACGGCCAGAACGTC
GGCGAGATCCCGGCCGATGCCCACGAAGGCTTCAAGGAAGCGGCCGCCAAGCGCGTGCTG
GTCGGCCTGCTGGTCGGTGAAGTGGCCCGCATCAACGACCTGCGCCTGGAAGCCAAGCGC
CTGAACGAAACGATGCGTCTGATCGCTTCGACCTACGAAGAGCCGGAGCAGGTCATTGAG
ATGTACCGCAACGACCCCCAGCTGATGTCTGGCCTGCAGAACCGTGTGATGGAAGAGCAG
GTGATCGACTGGATCGCCGAGCGTGCCCAGCACACCGAAGAGAAGCTGTCGTTCCAGGAC
GCGATCCGCCAGTAAGCCCGGGCGGATCACCGGATGCCCCGCGCCTTTGCCGGCGCGGGG
TTGTTGCCCCCCCAAGATAGGTACCTCACGTAATGGACAACCGAACCAAAGCCCTGAACC
TGGTTCCGATGGTGGTCGAGCAGACCAGCCGCGGCGAGCGTGCCTACGACATCTATTCGC
GCCTGTTGAAGGAGCGCCTGATCTTCCTCGTGGGCCCGATCGACGATCACATGGCCAACG
TGGTGGTGGCGCAGTTGCTGTTCCTGGAATCGGAAAACCCGGAAAAGGACATCAACATCT
ACATCAACTCGCCGGGTGGCGTGGTCACCGCCGGCATGGCGATCTACGACACCATGCAGT
ACATCAAGCCGAATGTGAGCACCACCTGCATCGGCCAGGCTGCCTCGATGGGTGCCCTGC
TGCTGGCCGCGGGCGAAGCCGACAAGCGCTATGCGCTGCCGAACTCGCGCGTGATGATCC
ACCAGCCGCTGGGTGGCTACCAGGGCCAGGCCACCGACATCGACATCCACGCGCGTGAGA
TCCTGACCCTGCGTTCGCGCCTGAACGAGGTGCTGGCCAAGCACACCGGCCAGTCGCTGG
AGACGATCGCCCGCGACACCGAGCGCGACAACTTCAAGAGCGCCTTCGAGGCGCAGGCCT
ACGGTCTGGTCGACCAGGTCCTGGAGCGTCGTCCGGATGAGTCGATCCAGGCCGGTTGAC
CGGCCTTCACGGGGCCATGGAGGCCTCGTTCCTGCAGGGTCGGGCGGGACTGGTGTCCCC
TCGGCCCTGTGCTATTCTCGAATCGAACCCCCGTTCAGCGGGTGGGGTAACTGGGTAAGC
GAAGCATGAGCGAAGACCGCCAAGGTCGTTCCACGGACACCGGCAAGATCCTCTACTGCT
CTTTCTGCGGCAAGAGCCAGCATGAAGTGCGCAAGCTGATTGCGGGTCCGAGCGTGTTCA
TCTGTGATGAATGCGTGGAGCTGTGCAACGACATCATCCGCGAGGAGCTTGAGGAAAAGG
CGCAGTCGGCGCGCAGTTCGCTGCCGAAGCCGCGCGAGATCCTCGAGGTGCTCGACCAGT
ACGTGATCGGCCAGAACCGCGCCAAGCGCACCCTGGCCGTGGCCGTGTACAACCACTACA
AGCGCATCGAGAGCCGGCAGAAGAACGATGACGTCGAACTGGCGAAGTCGAACATCCTGC
TGGTCGGCCCGACCGGTTCGGGCAAGACCCTGCTGGCCGAGACCCTGGCCCGCCTGCTCA
ACGTGCCGTTCACCATGGCCGACGCCACCACGCTGACCGAAGCCGGTTACGTGGGCGAGG
ACGTGGAGAACATCATCCAGAAGCTGCTGCAGAAGTGCGACTACGACGTCGAGAAGGCGC
AGCAGGGCATCGTCTACATCGATGAAATCGACAAGATCTCGCGCAAGAGCGAGAACCCGT
CGATCACCCGCGATGTGTCCGGCGAAGGCGTGCAGCAGGCCCTGCTGAAGCTGATCGAAG
GCACCGTGGCCAGCGTTCCGCCGCAGGGCGGCCGCAAGCACCCGCAGCAGGAATTCCTGC
AGGTGGACACCAAGAACATCCTGTTCATCTGCGGCGGCGCTTTTGCCGGGCTGGACAAGG
TGATCCAGGCCCGTTCCACCGACGTCGGCAGCATCGGCTTCGGCGCCAAGGTGAAGAGCA
GCGAGCGCAAGCAGGAAGTGGGCAAGGTGCTGGCCGAAGTCGAGCCGGAAGACCTGATCA
AGTTCGGCTTGATTCCCGAGTTCGTCGGCCGCCTGCCGGTGGTGGCGACCCTGGAGGAGC
TGGACGAGCCGGCCCTGATCAAGATCCTGACCGAGCCGAAGAACGCCATCACCAAGCAGT
TCAAGAAGCTGTTCGAGATGGAGAACGTCGAGCTGGAGTTCCGCCCGGACGCGTTGTCGG
CCATTGCCCGCAAGGCGCTCAAGCGCAAGACCGGTGCCCGCGGCCTGCGTACCATCGTCG
AATCGGTCCTGCTGGACACCATGTACGACCTGCCGTCGCAGGAAAACGTCAGCAAGGTGG
TGGTGGACGAGTCGGTGATCGAGCACAAGTCAGAGCCGTACCTGATCTACCAGACCCCAG
CGGCCCCTGAACAGAAGGCCGCAGGCGCCGAGTGATCCTTCCAGGTTGTTGATTGGAAAG
GATTTTCAAGGAATGCCTTGCATCTGAAAGCCGATGGCCCCATAACGGGGCCATCGGCTT
TTTTTGTCTCCGGAAGATGCCCTCCCGGAGGCGGTTTTCCCCCTTCCCTGGAGCCCCCAT
GGCCCGTTCCCCAAGTGAAACCCTCGACCTGCCGGTCCTGCCGCTGCGCGACGTAGTGGT
GTTCCCGCACATGGTCATCCCGCTGTTCGTCGGCCGTGACAAGTCCATGCACGCGCTCGA
ACAGGCAATGGAGGCGGACAAGCGCATCCTGCTGCTGGCGCAGAAGTCGGCCGAAACCGA
CGACCCGCATGCGGCCGACCTCTACCAGGTCGGTACGCTGGCGCAGGTGCTGCAGCTGCT
GAAGCTGCCCGACGGCACCATCAAGGTGCTGGTCGAAGGACTGTCGCGCGTGCAGGTCAC
CCACGTCGACGAGCGCAACGGCTCGCTGCACGGCCAGGCGGTGGAGATCGACGCCACTGA
CGAGCGCGAAGCGCGCGAGGTCGAGGCCATCGCCCGCTCGCTGATGTCGCTGTTCGAGCA
GTACGTCAAGACCAACCGCAAGCTGCCGCCGGAGCTGTTGCAGACGTTGTCGGGCATTGA
TGAGCCGGCGCGCCTGGCCGACACCATCGCCGCGCACATCAGCGTGCGCCTGGCCGACAA
GCAGCGCCTGCTGGAAACGCTGGCCGTGGGCGACCGCCTGGAAATGCTGGTCGGCCTGGT
CGACGGCGAGATCGACGTGCAGCAGATGGAGAAGCGCATCCGCGGCCGCGTGAAGTCGCA
GATGGAGAAGAGCCAGCGCGAGTACTACCTCAACGAACAGATGAAGGCCATCCAGAAGGA
ACTGGGTGACCTGGACGACGCACCGGGCGAGCTGGAAGAACTGGCCCGCAAGATCGCCGA
AGCCGGCATGCCGAAGGCCGTTGAAGCCAAGGCGCGCAACGAACTGAACAAGCTCAAGCA
GATGTCGCCGATGTCGGCCGAAGCCGCGGTGGTGCGCAACTACCTGGAGTGGCTGCTGGG
CGTGCCGTGGAAGAAGCGCAGCAAGGTGCGCAAGGACCTGAAGGCTGCGCAGGACACCCT
CGACGCCGATCACTACGGTCTGGAGAAGGTCAAGGAACGCATCCTTGAATACCTGGCGGT
ACAGTCGCGCGTGAAGCAGATGAAGGGCCCGATCCTGTGCCTGGTCGGGCCGCCGGGCGT
GGGCAAGACTTCGCTGGGCCAGTCCATCGCCAAGGCCACCAACCGCAAGTTCGTGCGCAT
GTCGCTGGGCGGCGTGCGCGACGAGGCCGAGATCCGTGGCCACCGCCGTACCTACGTCGG
TTCGATGCCGGGCCGCATCGTGCAGAACCTCAACAAGGTCGGCAGCAAGAACCCGCTGTT
CGTGCTCGACGAGATCGACAAGATGTCGATGGACTTCCGTGGCGATCCGTCTTCGGCGCT
GCTGGAAGTGCTCGATCCGGAGCAGAACAACGCGTTCAACGACCATTACCTGGAAGTGGA
CCTGGACCTGTCCGAAGTGATGTTCGTGGCCACCTCGAACTCGCTCAACATTCCCGGCCC
GCTGCTGGACCGCATGGAAGTGATCCGCATCCCCGGCTACACCGAGGATGAGAAGCTCAA
CATCGCCACCCGCTACCTGGTGCCCAAGCAGGTCAAGGCCAACGGCCTGCAGCCGGAAGA
GCTGGAGATCGGCAGCGATGCCATCCAGGACATCGTGCGCTACTACACGCGCGAATCGGG
CGTGCGCAACCTGGAACGCGAGATCGCCAAGATCTGCCGCAAGGTGGTGAAGGAGATCGC
GCTGGCCGGCCCGCAGCCGGTGAAGGCGAAGAAGGGCGCGAAGAAGAAGGCGCTGGTGAG
CGTGTCCAGCAAGAACCTGGACAAGTACCTGGGCGTGCGTCGCTTCGACTTCGGCCGTGC
CGAGGAAGAAAACGAGATCGGCCTGGTCACCGGCCTGGCCTGGACCGAGGTGGGCGGCGA
TCTGCTGCAGATCGAATCGACGCTGGTGCCGGGCAAGGGCCAGCTGATCCTGACCGGCCA
GCTCGGCAACGTGATGAAGGAATCGGCTTCAGCGGCGCTGTCGGTGGTGCGTTCGCGTGC
GGTCGGCTTTGGTATCGACAGCGACTTCCTGCAGAAGCACGACGTGCACCTGCACGTGCC
CGATGGCGCCACCCCGAAGGACGGCCCGAGCGCCGGTGCGGCAATGGTCACCTCGCTGGT
GTCGATGCTGACCAAGGTGCCGGTGCGTGCCGATGTGGCGATGACCGGCGAGATCACCCT
GCGTGGTCGCGTCACCGCCATCGGTGGCCTGAAGGAAAAGCTGCTGGCGGCACTGCGTGG
CGGCATCCGCACGGTCATCATCCCGGAAGAGAACCGCAAGGACCTGGCCGACATTCCGGC
CAACGTCACCCGCGATCTGAAGATCGTCCCGGTGAAGTACATCGAAGAGGTCCTGGACCT
GGCGCTGGAGCGTCCGTTGGCACCGAAGAAGGCGCGCAAGAGTGCGCAGCGTGTCACGGT
GCGCAGCAAGGCCAAACCGAGTGGAAGCGCGCGCGTCAAGCATTGACGCGCGCTGTCCAA
TGGCCCGAAACCCGCGTCATTGCTGGCTTTCCAGCTTGCGTGGGGGTAGGGCCACTGGTA
TAAAAGCAGCACTCGCGAATGAGTGATCGCTGTCAGCGATGACTGAATCGGCGAACCGTT
TCCACATGGTGGCCGCATGCAGAAGGCATGCGGTTGCTTCCCTGTCGAATAAGCGGAACC
CACCGCCAAAGGAGTTGTAGAGAATGAACAAGACCGAATTGATCGATGCCGTTGCTGAAG
CTGCCGACCTGACCAAGGCCGAGTCCAGCCGCGCTGTCGATGCCGTCGTTGCTGCCATCA
CCAAGGCGCTGAAGGACGGCGATGCGGTCACCCTGGTTGGCTTCGGTACCTTCCAGGTCC
GCGACCGTGCTGCACGCACCGGCCGCAACCCGAAGACCGGCGACACCATCAAGATCGCTG
CTTCGAAGAATCCGTCGTTCAAGGCTGGCAAGGCCCTGAAGGATGCTGTAAACTAAGCGG
CTCGCTGGGGTGCTTAGCTCAGCGGTAGAGCGTCTCCTTTACACGGAGAGGGTCGGGGGT
TCGAAACCCTCAGCACCCACCACAGCACCGCGGTAAAAGTTTGAGTGTGGAGCGGTAGTT
CAGCTGGTTAGAATGCTGGCCTGTCACGCCGGAGGTCGCGGGTTCGAGTCCCGTCCGCTC
CGCCACTACATCGAGGCCCCCGGCCTGAAGCCGGGGGCCTTGTCTTCTCCCCGGAAGGTT
CGGGAAGAAGGCGAAAGGTTTTGCAAGAACGGAGCGGTAGTTCAGCTGGTTAGAATGCTG
GCCTGTCACGCCGGAGGTCGCGGGTTCGAGTCCCGTCCGCTCCGCCATTGCAGAATTCTT
AAGTCCCTGTGAAAAAACTTTGAAAAAAGTGTTCACCGGGCTGGGTTTCCAGGGAGTCTT
CGGATATACTGGGCGCATGCAAAGTTTCAGCGCGGAGCGGTAGTTCAGCTGGTTAGAATG
CTGGCCTGTCACGCCGGAGGTCGCGGGTTCGAGTCCCGTCCGCTCCGCCAACTCTAAAAG
CCCTCGGCGCAAGCCGGGGGCTTTTTCTTTGTGCCGTCGGAAGCGGTGCGCAGGCCACGC
CGGTGTTGCTTTTGGTCCCTGCGACGAAGCGGGTTACACTGCCGGGCTCGCCAATCAGGC
CTTGTGATTCCTCACCATGCTGCAGAAACTCCGCGACAAGACCTCAGGCTGGATCGTCAC
CGTGATCCTGGGGCTGCTGATGATTCCGTTCCTGTTCGTGATCGACAACAGCTACCTCGG
TGGCGTTGGCGCACAGAACGTGGCCAAGGTTTCCGCGCCGCCGACCTGGTGGCGTTCGGC
ACCGTCGTGGTGGCCGGTGCGCATGCTGTGGCAGCATCATGAGATCAGCGCGCAGGATTT
CCGCACCCGCTTCGAGCAGGAGCGCATGCGTGAGCGCCAGCAGCAGGGCGAGAATTTCGA
CCCGCGCGCGTTTGAAAGCACCGAAAACAAGCTGGCCGTGCTCGATCAGCTGATCGACGA
ACAGGTCGTGCGCCTGGTCGGCGAGCAGGCCGGTGTCGTGATCGGCGATGGCGCGGTGCG
CGAGTACATCGCCACCATCCCGGCCTTCCTCGATTCGAACGGCAAGTTCAACGAGAACAA
CTACCGCCTGGCGCTTGCCGGTGGCAATCCGCCGCGCACGCCGACCCAGTTCCAGGAACT
GGTGCGTGAGAGCCTGCAGCAGTCGGTGATTCCGTCGGGCCTGCAGAACTCGGGCTTCGT
TACCCAGTCCGAGACCGAGCGCCTGCTGAAGCTGCTGGGCGAGACCCGCGATGTCGAACT
GGCCGCGCTGCCGGAAGTGCCGGCCGATACCGCGCCGGTGACCGACTCGCAGATCAAGCA
GTGGTACGACAGCCATGGCAAGGACTTCCGCCAGGCCGAGAGCGTTTCGCTCGAGTACGT
CGAGATCAATGGTGCGAACCTGCCGGCACCGACCGCCGCCGACGAAGCCACCCTGCGCAA
GCGCTATGAAGACGAGAAGGCGAAGTTCACCACGCCGGAGCAGCGCCAGGCCTCGCATAT
CCTGATTACCGGCGACGGTGCCGAAGCCAAGGCGAACAAGATTGCCGCCGAAGCCAAGGC
CGCCGGCGCCGACTTCGCTGCACTGGCCAAGGCCAACTCGGAAGACCCGGGTTCGAAGGG
CCAGGGTGGTGACCTGGGTTGGGTCGAACGCGGCGCGATGGTCAAGCCGTTCGAAGATGC
GCTGTTCGCTGCCAAGGCCGGTGACGTGATTGGTCCGGTCAAGACCGAGTTCGGCTATCA
CATCATCAAGGTTGCTGCGGTCCGTGGCGGCCAGGGCAAGTCCTTCGAGGAAGTGCGTGA
CACGCTGGCTGCCGAGCAGCTGAAGGCCGACGGCGAGCGCGGCTTCAACGAACTGGCCGG
CCGTCTGGTCGACGCCATCAACAAGAGCCCGAGCGATCTGGCTGCCGCGGCCAAGGAAGT
GAACCTGCCGCTGCAGACGCTGGGCCCGATCACCCGTGCCACCGCCAGTGGCATCGCCGC
TGACCCGGGCGTGCTGCGTGCCGCCTTCTCCGACGTGCTGGTGCAGGACGGGACCGCCAG
CGACCCGATCGCGCTGGGCGGCGCGACCAACCACAGTGTGGTCATCCGCGTGGCCGCACA
CACCCCGGAACAGGCCATGCCGCTGGACAAGGCGCGCGAGCAGGTGATCGCCGCGATCCG
TGCCGACCGTCAGCGCCAGGCCAGCGACAAGGCGGCCGATGCCGTGCTGGCCAAGCTGAA
GGCGGGCGCCACCCTGCAGTCGCTGGCGGCCAGCGAGAAGCTGCAGCTGAGCCCGATGCC
CGGCCTGCCGCGCAGCCAGCCGGTGCCGACCCCGGAAATCAACCGCGCGATCTTCAGCGC
GCCGGTGCCGGCCGATGGCAAGCCGAGCTACGGCAAGGTCGATGTCAACGGCCATGCGTT
GCTGTTCGCGGTGAACAAGGTGAACCCGGGCGACGTGAAGGAAGTGACCGCCGAGCAGCA
GAAGCAGCTGAAGGACCAGCTGAGCCAGATCGATGGCATGGCTGCGGCCAAGGCCTATGT
CGAGGCGATGCGCAAGAAGTTCGTGATCCAGACCACCGAAGCGAACCTGTAAGCCTCGCG
GCGTGCAGGATCGAAGAAGGCCCGGCAATGCCGGGCCTTTTTTGTCTTCGCGTCGTTTGT
GGCGCGCTTGGCCTCTGGTAGTGGTCGAGCTTGCTCGACCGCCTTTTGTAAGGTCGAGCC
GTGCTCGACTGCATCCGCTGGGCGCAGGCATGAAAAAGCCGAGCATGGGCTCGGCTCTAT
ACGGGAGGCGCTTGGCCTGTGCGTCAATCCTCGACGCGCAGCACCGCGCCAGGCTTCAGC
ACGCTGCTGCCGCTCAGGCCGTTCAGCGACAGCAGGGCCTTGACCGGCATGCCGTAGCGG
CGGGCGATGGTCCAGGCCGACTCGCCATCACGCACGGTGTGGCGGCGGCTGCGCGGACGG
TCGGCGATCGCGGCGACGGTTCTGGTGACCTGCGGCGTCGGTACAGCGGCCGCCACCGGT
GCGGTGGTGGCGACCAGCGCGGCCGCTGCCTCCGCTACCGTCGCATTTGCGGCCGAGACC
GGCGCCAGCACCCGGGTGGTACCCGAGGGACGGCCACCGGAGGCCAGGGCCGGGTTGAGG
CGGGCGATCCTGGCAGGGTCCAGAGCGCGCTGTGCGGCCCACTGCTGCACGCTGGTGCCC
GCAGGCAGGGTGTGGTCCTTCAGCACCGGCACGGTGCGGTCCAGCGAGGCCATCACGCCA
GGCTGGTCTTCCACGTCTTCCAGCACGCAGGCCAGGGCATGCAGCTTCTCGACGTAGGCA
TGGGTGACCGGCGACAGGCCGGGCAGCGCTGAAGGCTTGGCGTTCTGCGCGTTCATGCCA
GCCTTGCGCATGGACTGCAGCACGCGGTACTCGCCGGCGTTGTAGGCCATGGTGGCCAGG
CGCCAGTCGCCGCCGAACATGCCGTGCAGGGTCTTCAGGTAGCGCACTGCGGCCTGGGTC
GAATCGACCGCCGACAGGCGGCCGTCATAGCCGTTGGTCATCGGCACGCGATGGTTGCGC
GCGGTGGTGGCGATGAACTGCCACAGGCCGGTCGGGCCGCTGCCATTGCGGGCATTGGGC
CGGTAGCCGCTTTCCACGAAGGGAATCAGCGCGAACTCGGTGGGCAGGTCGGCCTTGCGC
AGCTCTTCGACCACGTAGCCGAACAGCACCAGCGCATCGTCATCCTGGTTGGCCAGGCGC
GAGGGGGCGTGGGCGAACTGCTTCTGCCAGCGTGGGCTGGTGGCCTCGGCGTCGCAGCTG
GGTTCGGCCAGGCCGTCGCGGAAGCTGGTGAAGATCTCCTGGCCGTTACGCACCGAGGCC
GCTGGCAGCGCGGACGGATCCAGCGGCAGGGCCGCGGCAGCGGTCAGGTTCTGGCTGATG
CCGGCGCCCAGCGACTGTGCGCCCGCGGTTCCGGCCAGCCCCAGGGCAAGGCCCAGGGCC
AGCGGCAGACTTCGGCGCATCATGCGCGGAAGCCGTCTTTCCAGTGCCGGAGACCGGCCA
TCACGTCGACGTCGTCAACGACGTCACGGCCCAGGTGTGCCGAGACCGACGCACGGATCG
GCGCCGCGTGCACACGCAGGAAGGGATTGCAGTCGAATTCGTTGGCCAGGGTTACCGGCA
GGGTGGAACGGTCATCGCGGCGCATGGCCAAAGCCTCCTCTTGGCGCTGCCACAGGGCAG
CGTTGGCGGGGTCGACATGCCGCGCGAAGACGGCATTTGACACGGTGTACTCGTGGGCGC
AACAAAGCAGCAGTTGCGCGGGCAAGGTACCCAGCTTGCGCATCGATGCCAGCAGCTGGG
ACGGCGTACCTTCGAACAGACGTCCACAGCCCAGGCTGAACAACGAATCTCCGCTGAAAA
GATGTTCAGCAGTGTGAAACGCGATGTGGCTGCGGGTATGCCCGGGCACGGATAGTACGT
GGAACGTCCGGCCCAGTGCCTGAACGCGTTCACCTTCGCCGACGCGTTCGGTGGCCGTGG
GGATGCGCTCTTCGACCGGCGCGATGACCCGTACACCGGGAAAACGAGCCTGCAGTGCGG
GCACGCCACCGATGTGGTCGTCGTGGTGGTGGGTGAGCAGGATCGTGTCCACGCGCAGGC
CCTGATCGGCCAGTGCGAGCACTGGCGCGGCATCGCCGGGGTCGACGACCACGGCAGTGC
CATCGTCGGCGATCAGCGTCCAGATGTAGTTATCCGCAAATGCGGGCAGGGCAGTCAGTC
GCATAGAATTGGACCATGCCCGCGCTGCAGAGCACCCGTCAAGCGAGCCAGACCCCGTGG
TTCGACAGTGAGCCGGCGGCGGCACTGCGCGTTCTGGAACGGCAGTTGCTGCTTCCGCAG
GTGTCGGCGCTGCCCGCGCAGCCCTGGCTGTGGATCGCGCCGAGTGCGGCCTGGCTGGAG
GATGCGCAGCTGGGTGGGCGCGGCCTGCGCCTGTACCGGCAGGGGGCGGGGCCGGGCTAT
GACGGCGATACCCGCTGCGGGCTGCCCTTGCCCCTGGCCAACGAGAGCGTCAATGCGATC
GTGCTGCAGCATGTCACCACCGGCGATGCCGACCTGCTGCTCGACGAGTGCGAGCGCGTA
TTGATGCCGGGCGGCCATCTGTGGCTGAGCAGCCTCAATCCGTTCAGCCCCTACCGCACG
CACTGGCGGCAGCATGGGCTGGTGGTGCGTACGCCGCAGCGGATCCGCCTGCTGCTCGGC
CGCCATGGCCTGGAGTGCGACGATATGCGCTACCTCGGCCCGCTCTGGCGCGGTGCCGGC
AGCCGTCGCCCGGGGGGCTGGGCGCCATTGCGCGCGGCCTGCCTGTTCCATGCGGAGAAA
CGCACGCTGGCCCTGCCCGGGCCGAAACCGCTGCCGGTGCGCTGGCACGGCACCGTTGCT
ACCTGATTCTGGAGCTGTATTGAAAACCATCGAAATCCATACCGACGGATCCTGCCTCGG
CAATCCCGGCCCCGGCGGCTGGGCTGCGTTGCTGCGCTACAAGGGCCACGAGCGCGAGCT
CAGTGGCGGTGAAGCGCATACCACCAACAACCGGATGGAGCTGATGGCGGCCATTTCCGG
GCTGGAGACGCTGACCGAGCCGTGCAACATCGTGCTCTACACCGACTCGCAGTACGTGCG
GCAGGGCCTGACCCAGTGGATGCCCGGCTGGATCCGCAAGAACTGGAAGACCGCTGGCGG
TGATCCGGTGAAGAACCGCGAGCTGTGGGAGCGCCTGCACGCGGCCACGCTGCGGCACCA
GATCGACTGGCGTTGGGTGAAGGGCCACTCCGGCGACCCGGACAATGAGCGGGTGGATAC
CCTGGCCCGCAACGCGGCGATCCAGATCCGCGACGCCAGCCCGGTAAACTGAGCCCATGC
GTCAGATCATCCTCGATACCGAAACCACCGGCCTGGAGTGGAAGAAGGGCAACCGCATCG
TCGAAATCGGCTGCGTGGAGCTGTTCAAGCGCCGCCCGACCGGCAACAACTACCACCAGT
ACATCAAGCCGGACTGCGAGTTCGAACAGGGCGCGCAGGAAGTCACCGGCCTGACCCTGG
AGTTCCTCGATGACAAGCCTGAATTCGCGCAGATCGCCGATGAGTTCCTGGCGTTCATCG
ATGGCGCCGAGCTGATCATCCACAACGCGGCGTTCGACCTTGGCTTCCTCGACAACGAGT
TGTCGCTGCTGGGGCCGCAGTACGGAAAGATCGCCGACCGCTGCACGGTCATCGATACCC
TGGCGATGGCGCGTGAGCGCTTCCCGGGCCAGCGCAACTCGCTGGATGCGCTGTGCAAGC
GGCTGGGCGTGGACAACTCGCACCGTGCGCTGCATGGCGGCCTGCTCGATGCGCAGATCC
TGGGCGATGTCTATATCGCACTGACCTCGGGTCAGGAAGAGATCGGCTTCGGCCTGGGCG
ATGACGACGGCGGCGGTGCCGGCGCGGCGTTGCAGGCTTTCGATACCAGCAAGCTGCTGC
CGCGTCCGCGCGTGGTGGCTACGCCGTCGGAACTGGAAGCGCACGCTGCGCGGCTGGAAC
GGCTGCGCAAGAAGGCCGGCCACGCACTGTGGGATGGCCCGAAGGTGGAAGAGCCCGCCA
GCGCGTAATACATCGAGGTAGTGCCGGCCGCTGGCCGGCATCGTCGTGATACGAGGTTCC
CCGGGTAAGCCGGCCAGCGGCCGGCACTACCGCCTCCACGCATGGCGTGGCTCTACCGGT
TAATGGCAGCGCACCAGGATCACGCTGATGTTGTCACGGCCACCGCCGTCGAGTGCGGCG
GCGACCAGCGTATCCACGCATTCCTGCGCGCTGGCATCTTCGAATGCCAGGGTGCGGGCG
ATGCCGCGGTCATCCACTTCCTCGGTGAGACCGTCACTGCACAGCAGCAGCTGCATGCCC
GGACGCAGCTCACCACTGGTGGTGGCCACGTTCAGGTGGGCTGGATCGGTCACGCCCAGT
GCCTGGGTGACCACGTTGCGGTGCGGATGCGCGCGGGCCTGCTCGGCGGTCAGGTTGCCC
TGTGCGACCAGTTCCTGCACCACGCTGTGGTCCTGGCTGAGCTGCGCCAGCTGGCCGTCG
CGCCACAGGTAGGCGCGGCTGTCGCCGACCCAGGCCACTTCATAGCGGTTGCCCTGCACA
CGCGCGGCGACCACGGTGGTGCCCATCGGCAACGTGTCGTTGCGCCGGCGCGAGGCGCGG
ATGATCTCTTCGTCGGCAGTGCGGATGGCCTGTGCCAGCGGTGCGCCGCGGCGGATCTCG
CGCACGATGGTTTCGCGTGCCAGTGCACTGGCCACTTCGCCGCAGGCATGCCCGCCCATG
CCGTCGGCCACCAGCCACAGGGCCAGCTCGCTGTCACCGTAGTAGGTGTCCTCGTTGAGC
TCGCGGCGCATGCCGGGGTGGGTGAGGTGTCCGAATTCGATCATGGTAGGCAGGGCGGGG
TATTGCCGGGGAGACAGGCATCATCGGGTGGCCGCAGGCATCCGGCAAGGCATGTGCCCA
GGAAATTTTCAGTTCGTTGGCCGGAATGGCTTGTCGTCGGCCTCACTTCCTCGTATGATG
CGCGTCCCCGGTCCGCCGGGGACCACCCGGAGAGGTGGCAGAGTGGTTGAATGTACCTGA
CTCGAAATCAGGCAGGCGTTTATAGCGCCTCGGGGGTTCGAATCCCCCCCTCTCCGCCAG
ATTAGATGAAGCGCCCGCCAGTCAATGACTTGCGGGCGTTTTCATTTTTAGGCTCTTGGG
CACTCGCTTGGACACTCTCATGCGATTGCCGAACTACCTTGTTCTATCCCCCACTGGGGT
CTATCACTTCCGCTGGAAGGTTCCTAAGCGCTTCCAAGGCCCATTGGGCCTCAAGGTGGT
CAAGCGCTCGCTCGGTACGCGTGATGCCCGTGTGGCGCATCTGCAAGCCCTTGTGCTCGC
CTCCCGCTATGCTGTGGCCCTTCAAGGAGGGGATATGGCAAAGAGCGTGGATGAACTGCT
CCGCAGCGCGCAGAAGGGGCAGGCTGACTTTGAAGTAGTAGCCGGTCCTCACGGCTACAC
AGTCAAAACGGACGGTTCGGCGCAGGACAACGCTGCGGCTTTGGAAACCGTCCGGTTGCT
GAACGCGCAAGGGGTGGCCTCTGTTGGCGGTGCGCCGCTGTCCGCGTCCACTCGCATCGC
ATTGGAGATGGCTGTCGAAAAATGGTCCAAGACCTTGACCAGTGGGGCCCGTAAGACTCC
AGGTCAGAAGTTGGAGGCCGTGAAAGCTTTTGTAGCGTGGAAGAACTCCACGCGTAAGCG
CTCACCGGCGCGGGTGGCAATGGGCGATCTGTCCAAGACTGATTGCGCGGAATGGGTCAT
CAGTCTGAAGCAAACTCCCGCAGCGCGGACCGGCAAGCCGTTGACGGATAGTTATATTGA
AACAAAGACGCGTTGGCTGTCGCTGTTCTTTGACTGGGCCATGGCGGCAGGCTACTACCC
CAAGGGTGACAACATTGCCCGAGGCCATATCAAGGTCAGCAAGAAAGCAAAGCGACTCCA
GTCCAAAAAGACCGGTTGGCAGCCTTTTGAAGTCGCCCAACTAAAAATGATTTTCGCTTT
CCCAGCACTGAAGGCTATGCGCCGACAGTCATCCCGTTGGGTTGCCATGATCGCGCTGTA
CACGGGCGCTCGTTCCAATGAAATCGCGCAATTGGAATTGGCCGACTTCAAGGTTGTGGA
TGGGGTCAAGTGCATCCATATTACGACCGAAGGCGCGGATAAGAGTCTCAAAACGGAGGC
CAGTGAAAGGACGATCCCAATACACCCGGACTTGCTCGCGCTGGGGCTGTGGAAGTTGGT
CGAAAGGTTGCAAGATGATGGTGAGAGCAAGTTGTTTCCCAATCTGACGTTCGACGCCAA
GAACGGCCCGGCCAATGGCCCTCAAAAGGCGTTCAGTCATCTGCTGAGCGATACGCTGAA
AATCTCCGCTCGTGGCGATGGGCGTATTGGACTGCACAGTTTCCGCAAGACAGTCATTCA
GCGGATGCAAGATGGCTTGGTGGGCAAGGAGTTTCGTGTCGCCTACGTCGGACACGAAGG
AGGCCGTGACCTTGATGACGATCATTCGGCGGTCTATGGGAAGAAGGTGTCCCCGACCGT
CTTGGCTGCGCAGTGTTTTCCAGCACTGGACTGGGCAAATTTGGGTGTGGTAAAAGTGGC
GGCGCTGACGCCTCTGTTTGCTCCTGCCTAAAGCGCGGATGCGTGCGGGGCTCTGTCCTC
GCCTGTTTTTATAATTCCATACCAGCCCGACAATCCCATTTGAGTGCGCGCGCACCGGCT
TCATTTCATTACGCCCCTCCGGGCTTGTATTTTATTTATTGGCTTTCCATGGCGCAGTAA
AGCTTTACCACTAGAAAAACCTAGCTTTTCTAAAGTATTAGGTCGTTAGACTTAGGGGTG
GATTTATCCACAATGTTGCTTTTAGCTTTGGCTTGAGGGTGTTCACAGATGTTATTCGTT
TTCCCACAGGGAAAACTCCCCCAAGGGCAACGAACTTGTCTGTGAACACCCGGAATGTGA
TTTCAAACCCACCCTGCCGTAGCCCACAAGCAACACACGGTTTATCGGTGTTGCCAGCCC
TGTACGCGGAATAAACTCCGCCTTGAACCTGGTCAGGGCCAGTGCGTCGGGGGGAAATCG
TCCAGCCCTTCGTACCTAGTTATGCAGTGCGCCGTGTTCAATAATCCCCGCCTTGCGCGA
CAGTCCCGAATATTTGCGGCGTGGTTACTTGCCCCGTTTCTTCAATATCCGATGGCCTAT
CGGTTGAGCAGAGAAGTGGGCGAGAAAGGGGCTTGATTTTTTTGCGTTCGTTGCTACCTT
GAAGGGGTAGGAGCAACTGCTTGGGTAGCGCAAAGTCTCTTTTTGCCTTACTCGCCACAT
GGTCTGTCAACCGTGTGGCCATGTATTCAACATAATAAACCTCGCTTGATTGTCAAGCGG
GGTTTATTGTTTAATTGTCAATCAATCGCTATTGACATATTTCGCAGTGATGCTAGTTTG
ACCTTGTCGGCTCAATTTGCCCCACACGTGGGGCTTGAAATAGAAGAGTCAATGGCCGAT
AAAGTATTAAACTCAATTTCTTGATGATTGATGCGTATGAAGAAGGGGCCGGAAACGGCC
CCTTTTTCAATGGGTGATTTCCCGTGTTTGAAGGGCACACGATGAAACCGTTGCGGCGCT
TGGCTATCAGCCATTTTTTCGTCTCAGATCGTCACACGCGCGTGTACACGCCGAAATCCT
TGCGGGGCAATGGTCTTGGGGTGATTTTTCAGAAAAACTGACACACGGCGTTACAACACC
GAAGGTGCGACATGTGCATACGTTCAGGACAGTCACTAACACACATCCAACATCTATCGG
CCCCTGCGGCTTTTTCTATCTGACCCCGCGCGCCGACACGCTTCCGGTCGCAACGCCCAC
ACGCCCCATCGCTGCGCTTTCCTTTGCACACGGCACCAAGCGTCCGCACCTCTGGCGACG
CTCGCGCTTAGTCAGCGCTAGCGAGCCGTTTGATGCTTCACCAGCGCGCAGGAGTTTGGT
GGCCTGCACCCATTGCGCGCTTTCGTTTTTCTGTTTCAATTAAAATATGAAACAGAAATC
ACCCTCAGCCCTACATGCTTCAAACCATTTTCGGACGGTTATACCGTCCGAGAATGGGGG
GAGTGTGGACGGGGTGAAGCGAGAGCGTAACCCCATAAGGCCACACGGGGGCACAGCCCC
CGCGCTCGTTTCAGATTATGAAACGGGCGAACGTGCGCACGATGTTCGCCCGTCACCCCT
GTGTGACGGGTGGACGAGTAAGCACAAAGAAAAATTGGAACGCGATGAACAGTGGCACCG
CAGGCAGGCCATTGCCACCGGTAAGCCGTGGACATTGGAGGCCGACAAGTACACGCGGAA
AGTTCTGGCCGAGTGTCCGGAGCGCGCGCTAACGGCGGAAACGTCAGACGAGTACCGGCG
CGTATACACGAGATTGGTACGCGAGGGAGTGACGGCATGGGAGAAGGCGAACAGTGCGCA
GCATTGGAACAAGTTGCGCACGGCGTGCCGCTGGGCAATGGCCGAGGATGTGCGGGCATG
GCGCGCACTGTCCGAACAGGCGCGCAAATCCGGCGACTTGGCTCATGCCCAACAATGCAC
CGCAGAAGCATGGAAATTGGCGGTTGCACTTGATGCCCAATTCTTGGCGGCCGGTCGAGA
AGCCTGGGCGGCGAAGGCCCTCAAAATAGAAACGGAGGGCCGCAAGCCGGTGGACAAGTC
CAAGCGCCTCAGCGGTGCGCCGACAGCCGACACCGCTGCTTGTGCGCTGCTGGACAGCAG
GCACCGTGGAACGAGGCTCCTAGAGCGGCACAGCGAGCGTCTGGCGCTGTTGGCGCTGAC
GGGATGCCGCCCGGCAGAGTTGATGGCCGGGGTTAGTGTGAAATTGTTGAGGGACAAGCA
TGGAGAGCCCAGCGGCATCGGCATAGAAATAATTGGAGCGAAGGTGGACGCACTACGGGG
CCACGAAAAGCGCCGCTTGGCCTTCCCTCTGTCGGGGGGCGGCAAGGCTGTTCAAGGACT
TACTCTGTTGTGCGCCGAGCGTGGCGGGCACTACACGCTTGCGACGACAGACGCCGACTA
TAGAAGTCTCAACCGAGCGCTTCAGGTGCAAGGCATGAGTTGTTACACCTTCCGCCATGC
CGTCGGCAGCGATCTGAAAGCAGATATTTCAGAAGGCAAGGCTACGCCGGAGACGGCTGC
GAAAATTATGGGCCACCGATCAACCGCGTCCCTCATGTCCTACGGTACAAAGCGGCGCGG
CCGGGGTGGTCAGCGGCCTCGCGCGAGTGTGTCCGGACCGATAAGAAACGTGGCGGTAAC
CAAGGCCGCACGTACCAAAGCAAGAAAGCATAAAAAGGCGAAGAAATTAAAGGCAGAAGC
GGCTTTGGTGGGGGCTTCGCCCGTCCAGGTGCCTGCATCTGCGCGGGCACCACAAACGCC
ACTTGCCGCCGGTCTTCGGCCACGCTACAAATAGAGGCTCAACGACCAACAGGGGGCAAA
TATGGAAGTCGATGCACCGTGGACTTGCGATCAGTGTGGCAATCCGATCCTCAGCGTTGA
TGATGGCTGGGTAGAGTGGCTCAACGGACGAAACGGACCCGATGACATTCAGCGAAGTGC
CCACCATCTTCGCCTTGTCCACCACCGACACGCATCCCCAAATGCGGATCGGAAAAGCGC
GTGCTACCACGATGAGGACCAGTGGTTTGCCGCCAAGAGATACACCGTTGCTGACCTGCC
GCTTTCCAGTTTCGTGGGTCCCGATGGTCTGATTACGCTACTGTCGTTCCTAGCAGATAA
GCGCTTCTCGGAAGAGAGCGAGGTTCTGGAACTGATCAAGCGCTTGCATGTACCGAACTA
TGAAGCCGCGCGCCATCATTTTGATGCCGCGATTGCTAACGGAGTGTTTGAGCCACGTTC
TGCGCCTTCCTACTACGACCAGAGAGAGATGCGCGCGGTCTTAGATTGGGTAGAGGAACA
GGAAGAGCAAGCATAAGGCGAACCGTTTGACGGCTGGCTAGTACGCCAGCCGTCGGCCTA
ACAGGGGCGGACTCAAACTAAATTTGATCATCCCTTGGGCTCAAATTCATCCGTACCAGG
GACGCGCCCAAAAGAACGTCCCGGATTATTTTTCGCCCAGTCACTGGCTTCCCGAAACGT
CTTGAACGTTTTTTTTCTAGGCGTTGAACTGCTGCGCGAGGATCGCTGCTCACGGAAGTG
ATCTCGATTAAATCCATCGATAATAGAATCGAGATTTGCCCCCGCCCCGAAGGTGCGCTC
AAAGTCGCCCATTACGCTCTCCGAATTCGTCTTAGTTGGACCTGCAACTAACGTAAATCC
CATTTACAAGGCAGCGCGTTTGATATCCGCCGGGTGGAGTTATGGGGGTCACTTGAGGCG
CAGTGTACTGCTGACTCTGCTGTAGCAACTGCTGGGTGCTGTTCTGAAGGGCTTGATTGG
AGCGTTGGAGTTCTTGGCTATACAGTTGCGCTTGAGCCTGCTGGTACTGCATTTGCATGT
GGTACATCTGCAATTGTTCAGCAGTCAATGCGTCGCGGTAGCCTGTGTCATTGCCCTTCT
TGTCGATGCACATGACTCGGGTGGGCGAGAGGGCCCGGACCTGCTTGCAGGTCGCGTCCC
CAGCCATGTAATAGTTGCCGTTAAAGAAATTCGGCGCGGCACTTGTCGCACATCCTGCCA
GAAGAACGCAGGCGAGCCCTGTAATTTTCTTCATTGATCCCCCTGTGGGCGCGCCTACCT
TGGCGCGATGCAATTGTACAGGCTGAATGCGCGGATCTTGCGTTGTGGCGTCTGGATGGC
GGTGATATCGTGGGCACTTCCTTGGACACCTTGCGTGGGTGCCTCGGGCGCTAAGTCTTG
CGCTGCAAGGGTTTTGGGAGTGATGTGGCTTAGACTCCCCCCCTCTCCGCCAGATAAAAG
AAAAGGGCTGCCGAAAGGCAGCCCTTTTCTTTTATCTGGCGCGGGACGCGACGCGCGTTT
CGCGCGCCGCCCCACACGTTGCGTGGCAACGCGTGGGCCCCTCCCTTTGCCTGCCTCTCC
CCGCCCCTGTCGGGGCAGCCCCTCAACAGAGGGGCTTGCTTCTCCAGCTTGCTTCTCCAG
ATGGTTCCGGGGGTGGATGCGGCATTGATGACTTCCTTGTCTCTGCGGGAATAGAAGAGG
GCTGCCGAAAGGCAGCCCTCTTCTTTTATCTGGCGCGGGACGCGACGCGCGTTTCGCGCG
TCGCCCCACACGTTGCGCCGCTCGTTGGCCGCTGGGTGCATCCACGCACGGCGTGGAAGG
CAAGGCCATTCGCACAGGGTGGGGACCGATGCCCTGTGCGAATGGCGTGTGCTCAGAACG
TGTAGCCCAGCCCCAGCTGTATGCCGTTCTGGGTCTGGCCGTCGCGCCGCTCGCCCACGT
AATCAACCATCACCGACAGGCGCTTGCTGGCACGGCTGGTCACGCCCAGGTTCCAGGCCA
GGACCTGCTCACCGACGGGCTGGCTGCTGGCACTGAACAGCAGGTCCGGGGCGGCGGCGA
AGCCGTTGCTGTAGCGGGCCTGGGTATCGCCCAGCTCCTTCTGCCAGACCACGCGGGCCC
GCGGGGTGATGCGCTCGCCGTTGTTGCCGTCGAAGGTCTTGAACAACTGCAGGCCGGCGC
CTACGCGGATGCTTTCCAGGCTGCCACTGCGGCCGATGAGTGCGGCTGCGTCCTGGCCTT
CGTTGAAGTGCGTGGCCGAGGTGCGCATGTAGTCGATCACCGGCAGCAGCGGCTGTATCA
CCACGCCGTTGCCGGTGGTGAACGAGAACGCATGCTCCACGCGCGCGGAAATCGCGTCGT
TGCTGTACTTCGCGCGCAGCGGTGCCTGCAGGCCCTCGATCCCCTCGATGCTGCGACGGG
TGTCGTGGCGAAGATCGGTGTAGCGGACGGCGGCGGACAGGTAGCCACGCGAATAGAGCG
CGTCCACGTAGCCGCCGATATCCAGCGCGCGGACATCGCCGCTGAATCCTGCACCTTCGC
TGGACCGGGTCGACATGTCGGCCGCGGCAAGGCTCACGCCCAGTGTCACGCGGTCGTCTG
CCAGACGGGTATCGGCACCAAGCGCGATGCCGCCGATGGTGTGGTTCAGGCCGGCGACGC
CCGCACCACCCTCGATACGGCCATGGCTGCCGAACCCGCGCGCCCAGAAGCTGCGGTTGT
GTCCGGCGTCGCCCGCATCACTGCCTGCATCTGCCGGTGCGACCAGGTGCATCGCCAGCT
GGTTGAACAGGCGACTGCCGGTCGTTGCCGATTGCGCCGAGGCGGTCTGCGCGGCCTGTG
CTGCCAGGCCGTCCGCATCGCCACCGCTGCGCGATGCTGCCTGGTGCTGCTGCACGACGT
TGCCGATGCTGCCGACCAGTGCGGTATCGGCCAGGCGCAGGCTGGCATGCGCGTCGCCGC
GCAATGCTCCCGCCTGGCGCGCGATGTCATCGCGGTCAGCGAACTGCAGGGCACCCAGCA
GTCCGCTCATCGAGGAAGTGCGCTGTGCAGCCGCCTGTTGCAGTGCGATGCCCAGGCCGT
CGCCGGACGGGGCATTGCCGAACAAGCGTGTGTCGTCGAAGGAGGGATTGGCGGTCAGCC
ACAGGCCACTGCCGGTCTGGTTGACGGTGAAGCTGAGCAGTGAATTGTGGCGAGGGCGGA
ATACGGCGCCGGGAGCGGTGAGGTCCACCGCGCTGCCGGCCTCGCCACTGCGCTCGACGT
ACTGGAAGCGCCCTTCGATGAAGTCCGACACCGGTGCTGCGCGGGTCAGGGTATCGGGCG
TAGCGGTGCGGCACCACAAGCCGGCGTACTCACCGTTCGACGGGCCGCAGGGGGCGACGG
GCAGCTGCAGGGCGCTGGCATCCACCTGGGTTCCGACCAGATGGTTCTGCTGGCCTGCCG
GGAAGAACGCCTGCTTGATGTCCAGCGTCAGCCTGGCGCTGGGGGCAATGCTCAGCACGG
CGCGGTTGATGTTGCCGTACAGGTTGTAGTCACCGGACCGCCGGTCCTCTTCGACCAGGA
AGTAGCGGGCTTCTTCCAGCGTCAGTGCCGGTGCGGTGCGCTGGCTGTCGACCTGGAAGG
CCAGGTTCGCGCCATCGTTGAGGTTGATGTAGCGCCCCTTGCCGATCCGGAAGCGTTCGC
TGGTGAACACGTCGTCGCCACCCGGCGCGAGTGCTTCCAGCGAGTAGGGGCGCATGACGA
TGCCGGAGGGCGCGAGCGTTCCGCCCTCGTTGATGTCGATCGTGGCATTCAATGAACCGT
GTCCGGTCAGCACGCCGCCGCGTTCGACCACGGTCAGGCTGCGCAGTGCGCCCTGCTGCA
GCTCGATGCGCCCGCCATTGCGGGCGCCGATGGCTTCGGCGTGGTGGATCCAGCCATTCT
GCTGCAGGCGCAGGGTGCCGCCATCGGCCACCACATACTGGGCGGCGGAGGCGGTATCCA
GTGACCAGACACCGCCCTTGCCGATGCGGATCACACCGAAGGCGTCGTCCAGCCGGATGT
CCGGGGTCGATTGCTGGAAGTAGCGCAGGTTGGCCAGCGCATTGGTGTAGCGCCCGCGCA
CGGCCAGGTTCGGATTGAGGTCTCCGCTCACGTCCTTGTCGATGGAAAGCACGTCGCCAG
GCTGGACGTAACCGGCTTCGGTAACGACGCGATCACTGTAGAAGGTGACACCGGGATACG
CGGTGCAGTTGCCTGCCGCGCTCTGGTCGCGGGTCGGGCAGAAGCGCGTGGCCACGGCCG
CCACGTTCGGGTCGAAGTAGCGCAGGAAGCCCGACTGCTGGGTCAGTTCATAGTGCGCCT
GGACGATGCGCGCTTCGATGACCGCGAAGTCGGTCGGGCCGAACATGTCCCGGTAGTACT
TGATGTACTTGTCCTGCCCCGGGTACGGGGTAGGGCCGTTCGGGCCGGATTCGTGTAACG
GCGCGCGATAAATCGCCCGCCACAGGTGAGATAAACGGTGGGGCGTCAATGTTGCGCCCT
GCGGAATGAAATTGCACGGGGCGGAAACCGCCCCGTGGCCCGGCCGGACTACCAGGTCGT
GTAGATCAACTCCCGCCGCTGCACTGCCTGCCGGCCGATCGTGTAGCGAATCGGCACCAC
TCGGCACCCGAACTGGCTGAACACCTCCCGCATGGTCGGGTGGTCGTTGATCGTCAGGAT
GGCCGCGCCCCGCAGCCCAACCATCTGCCGGACCAGCTCCTGATACTGCTCCATCCCAAA
GGGAGTGCCATACCCCTCAGTCTCCCAGTACGGCGGGTCGAGGAAGAACAGGGTATCGGT
GGCATCGTACTTGGCCATGCACTGCTGCCAGGCCAGGTGCTCGACGGTGACCTTGTGAAG
CCGGAGGTGTGCGGCGCTCAGATCCTCCTCAATACGCAATAGATTGAGGCCCTTGCCGCC
CCGTCCGAAACCTGGGGTCTGGCCGGTCGCCTTGCCCCCCCAAGCCAGTCGCTGAAGGTA
GTAGAAGCGTGCAGCTCGCTGGATATCGGTGAGGGTGTCCGGATGCTGGAGCTGGCACCA
ACGGAACATTTCCCGGCTCGTCAGGGCCCATTTGAACTGCCGGACGAACTCTTCAAGGTG
GTTGGCCACCACTCGGTACAGGCGTACCAGCTCGCCGTGGCAGTCATTCAGCACTTCTGC
CTTGGCCGGCTCTCTCGCGAACAGGAGAGCAGCTCCGCCGGCAAAGGCCTCGACGTAGGT
TCGGTGGGGGGCATCGGCCACCAGGGGCAGCAGGTGGGGCAGCAGGCGGGTCTTCCCGCC
CGGCCAGGGGAACAGCGTGGTCGTCTTCATTCTCAGCCTCTGCGATGGGTCTGGGCGAGG
CTTGTCTCCCCCGCGCGGGGAGCAGGGCCTCGGCCAATAGCACGCGGGCTGTACGCGTGT
GTTGCGGCGCCAGGTTGACAGTTCCAGCTGCCAGCCTGGCGCCCTGTTCTAGTCAACTAA
CGAGCGATACGGAAAGCACGGACGTCGATGTAGAGCCCATTGGAATCAGCGCTACTGATT
CGGTAGTCCATTGTCTGGCTGGGCGACAGCACAAGGTCGAAGAACTGACCTACACCGCCT
GCGGTCGGCACGCCGAAAAGCTCGGCTGCTACGCCTGGCACGGAGAGGAGACCGAAGCCG
CTCGACATCGTATTGGTGAGGATCAGGCTGGCAGCAGTGGCCGTGGGAGGCACTGCGGCT
GCCAGAGACACCGTGGTTCGGGTGGTGGCGGTGCCGTTGCTCAGGCAGCGCAGGGGCTGC
GTGTTCGCGGGAATTCGATACTCAAAAGAGTCGTTCGTACCGACCTGGAACTGGATGATG
TTGGAGGACGCGTCGGTTTTGAAGCTGCCAAGGTAGCGGCGTGAGGAGGCGCCGGTCTTG
GCGCGGGCGGTCCCGCTGTAAGGAGCAGCCGGGGCGTCAGTAACAGCCTCGATCGCCGGC
GTCGTGCCATTGAGGAACAGATAGACGTGGTACCACGTGTTGGCCGCAAGCGTCAGGCCG
CTGAGGGTCAGCGCAGTCGGAACCTCGATAGCCTGCTGCAGCGAGGGAATCCAGGCGCTG
CCGCTGGAAACTCGGAACGACTTCGGACCGACGTACTCCATGTTGAGGCCAAGGATGTGG
CCCGCCATCGTCCATAGGGCGGCCCCGGCCGCGACCGAGGCCGCACTGGCGGCGGCGAGC
TGGGAGAGTTTGACGTCAGGCATTGGGGTTACTCCAGGATGATCGGGTCGCCGGCTTCCG
TGACGATGCGGTCGCCCGCCTCGGTCACAAGCTGTGCGCGGTATAGGAAGGTGTGTTGCA
GGCGCTGCCAGCTGGTGAAACCGGCTCGGACCGCCTCGATTTCCACGCGCAGCGTCTTGC
CGCCGCTGCCGACCGGCGGCAGATAGCTGTCGGTCGTGGTCGTGATGCCAGCCTGCTCAC
GCACCAGGGTGTTCTGCAGGTACCAGCGGGCGGTGTATGTAGTGCCTGGCTCTGGGCCGA
TGCTGGACTGTTCGGAGTCGACCAGCTGGTCGGCCTGCAGGAGGCGATCGCGGTGTGCCC
AGGTGGCCACCACGGTACCGCCAGTGCCCCAGGCCTCGGCCGGGTACGCGTCGCCATTGA
TGCGCAAACGGCCCGGCGGGTACGGGCGGACGTGGCGCCGGCGCATCGTCAATGCGATCG
CCGTGGCCAGGTCCGGGTTCAGTTCACCCTGGCTGGTGCGGGTGATCAGCTTGGCCTCGG
GCGCCTCGTTGGCCAGGTACTCGCGACCATCGAAACCGACGTATTCATCGGTGAACAACA
CCCGCGAGCCCACCGCATGCTGCACTGGCACGGTGTCGACGCACCCACGGGCCACGGTCA
GCGTCGCGGCCACCGGATCTATCGACACCACCCGGACCAGCTCGTCATCGATCAACGCTT
CGCTGCCGACCTCAACGGCGTCCAGGCTGACTCCAGCGGCCAGCGAGATCGCAGTCGGCT
CGCTCTTGGCAGGCATTGCGGTCGTGAGCAGGCCGGTGGGGGCGAAGTCGGCCGTACCGG
CTTCGGCGAATGCAGCGTTGCCCAGGCGGGTCTGCAGGGTGTAGCCGAACGCCACCGAGG
ACGGCCGCACGCCGATCGAGGTCAGGTAGCCGACGTCTGGCGACAAGGCAGCAAGATCCG
GCGCACCGAGCGTGGTGGCCAGGTCACGATAGCTCGCCTCCTGCAGGCGTTGCACCGTGA
CCGGTTTGGGTTTGGTATCCGGCTCGACCCAGGCGCTATCAGAGGGCTGGATGTAACTGG
CAGCCGCCATGCCGGCAACGTCCTGGCCAACGGTCAGCACCACGGCCGTTTCGGTCTGCG
TGCCTTCGTCGACGTCCAGAATGCGCACTGGCATGCGGGCCACGCCACGCCGTGGCCACG
ACAGCGCACGCACCTGACCACGTTCGAAGGGGCCAGCATCGCGCCGCACCCGGATCTTCA
CCCTGCAGGGCAGGCTGCTCACCGCCGCCACCTCGCGCGCCGCGACGCGGCCGGCGAGCG
TGGCATTCCACAGGCCTGGATAGCTCTTGCGGCTGCTGACCACACGGCCCTGGGCCTGCA
CGCTGGCGAGATTCTGATAGGTGACCGCAGCATCCTTGTTGGTGGCGATATCGCGATAGA
CCACTGTGATCTCGTTGACGCTGTTCTCCAGCATCGGCTGCTGCCACTCCATCATCTCGA
TGATCTGGCCAGGACCGATCTCTGGCAGAGTGGCCGGGTCATAGTCCGGCCGCACCAGCA
CCAGCTTGGTCAGACCTGTCACCGGATCTTCAATGCGCATGCCGCCGATGTGGTCGCACA
CCATGTCCATGAACTCACCGGCGGGCACCGACCTGGACCACTTCAGGCACAAGCCCAGAC
CTTCATCCTTGAGCACCTGCGCGGCGGCAAGGAAGCTGGCTTCGTCAATCACCTCGATTG
GGTGCCCCATACCCTCAGTGCGGACCTGGTAGATGATGTGGGCCGGGTTCATACCTTCAT
CGATCTGCACCAGGCCGCCCTGCCATAGGCCCTTCTTCCAGCCAGCGCGCCAGCGCGAAA
CCTTCTTGGTCCAGTTCTTGATGTAGGGGTTCATGGCCGACACCTGGCCATTGAACACAC
TTGTGAACAGCCCCCGAGCCGCCGGCCACGGCCCAGGCACCAGCGACTGCAGGTAGGCGC
TGGGCATCTGTGTAGGTTCGCCCATGCGCACCTCCAGTTTGCCGACGATCCCGCCTTCAC
CCTTGTCGCCGCCAAACACTTCGGGGGCAAGAATCGTGATGGTTCGCGAGGAGGTAATCG
GCCCCGTGGCCGGCACCGTGAGCGGCACGTTGATGCCGAACACTTTGGTCCAGGCGGTCT
GCACGTTACCGTCCCACACCATCCGATCGCCGACGCGGATCTCCCGCAAGGCGTCGACCG
GCCCGAGGCACTCGCCAAAGTAGATGCCCATGTAGTAGCGGTAGCCGACGGTCTGCTTCT
TGCCACTACCCACGGCTGGCCTCCTCGCGTGCTATCAGAGCCAGCCGCTGGGCGAAGGCA
TCGTCCAGGGCCTCGAACTGCTCGGCCGGCAGGCCTTCGTCCAGGAATTGGCGGAGATCC
AGTCCATGCCGGTCCATCCAGGTACGGATGCCTGCAGCGCACAGCACGCCGTTACCCTCG
CCAAGCTTTGCGGCGCGAGCATGGTCAACGGTGACCAGGACAGGGCGATTCATCACTTCT
TGCCACCCTTGACCTTGATCGGCGTGGTGCGCAGATCCCCGTAGAACAGAACGTTCGGGT
CATCGATCCAGTTCGTGCCGAAAACCATTGCGCACTCGCGACCGTCCTCTGCCGTGGGTA
CGTTGAAATCCTCCAGCGATGCCGGCTTCGGGACTGTAGGTTTTGGGCGCATCACGTAGC
TGACGATCAGCGCCACGATCATTACGATGATTTGGACCCACATGGGAGGCTCCTCAGAAG
ATGGGGTCAGGGCCGAAGGGGTTTTTCTTCGGGATCGTGTGTTGGCCACCGAAGTTGAGC
GAGTTGTTGAACTTTTCGTGGCACACCGATAGCGCGTGGCCGCAACCGGGATAGGCCGAA
ACAAGTTCACCGGCAGCAAGCGGCGCAGCGGTCAGCAGGGTCAGTACCGGACCTACATGA
CCGACGACAAAGCGGTACTCAGTGGCGGTGCCCCTTTTCCACTTGATGAAGCCGCCCACG
AACCAGCCATCCGGCTTGGTAGCAAAGGCATTGGAAGTGACCGTCTGCGTGGATGCGGCC
GACAACACGCCATCGATCCGGAAAGCCTCTGCATTGAGTCCGCAGTCTTCGTCGAACAGC
GCAAAGGGGCACGGGCCTTGCCAGCAGCGGCGCAGGCCATTGGTGGCAGCTGCGCCGATG
TTGCTCTGGCAGGTCAGCACAAGGTCGTTCTGACGTTCGTTGAAGTCGCTCAACACGCCA
TTCCACGTGTCGCGGATGACGCCATCGCTCTTGCGCACCCTGCGCCAACGCACCGTGATC
CGTTCAGTCGGTGCGAACGGGCGAAGCAGCGATGCCAGGGGCAGCGACAGCGGTACCGTC
AACTCCAGATTCGACCGGGCCTCCTGCGCCGACTGCCCCAAGCGGCCGCGCTTGATGGCC
ACGGGGCTGAACTGCTGCGAGTCGTAGAATTCTGCGCTATCGCTGGAGGTGTAGCGCCAG
CGCTGAGATCCGCGGCCGAACTCGTACAGCTCCACATGGCGGGAAAACAGGCTCACGATT
CACCTTCCTCGGCACCGATGCCGGCAAAGGACACCTTGCAGCGAGCCAGCCCTTCGCCGT
CGGTTTCATGGGACAGCTCGACGGTGTCGGAGCTGAGGCGGGCCAGCATCATCCAACTGA
TCAGGCGAATGGCTGCAGGCTGCAGGGCGATACCGTGGGGCACGTCCAACTGCAGAAACT
CGCGCTGCGGATCAAGTTCGGTGGCCTGGACCAGCTGGCGGTAGAGAACCTGGCCATTGA
ACAGCTCGATGCGCAGATGGCGGCGGCCGGGCTGAGCGCGCCCGAAGCGCGACACGCCTG
CCCAAGCCACCACGATGCCACCGGAGGTGGCCAAGGCGGGCTCGATCAGCTCCAGATCAT
CGGCCCAGGACGGTACCCACAGTGCGGCCGCGCGCCCCTGCAGCCAGTACAGCAGGCTGC
GCAGGTTGACCTGCTCGGCGCGGCCCCACGTCTGCCAAGCATGGGTCTGCACCGGCCAGG
CCTTGCCCGTGAAGTCATCGATCGCGATCGGACCGATGTCCCCATCGATCACGACCAACT
GCCGGCCGAATTCAGCGGTCGGCGATTGGTCCAGGTCAGGCCGTTGCTCAAGTACCGGTC
GACCGCGATAGGTGACCGCCGGCGCGACAGAAGGCCAGTCGCAAGTTTCTACGGCCGTCA
GGCGAACGGTGGAGCGCACAGCCTGGTCGGTCAGGCGCTCCAGGCTGGGTGTTTCTGCAA
GGCGCGCTGTCCTGCAGGGCAACACCCGCGTGCCTGGCGCCCAGGCGTTGGCAGTAGGTC
GAGCCAGCTGCAGGGCGTTGCTGGCAATGCCAGCGACCTCGACCAGTTCATAGGTGGTGA
CGTCCCGCCAGAGCATCGCCAGGCCGCCCTGCCGATAGTCTCGCTGGGTGGCGGCCGGTA
CCGGAATGGACTGCACGCCCAGTGCCAGGCGCGACTGCAGCCAGGACACGTCATTCCAGA
TGGGCAGCGCCCAGGTACGTGCCGACCAGTCGAACAACGCGTGCTCCAGCACTTGACGCT
CGCGGCGATCGGCCAGGACGCTGAATTCCCAGGAGCGTCGCGGGGAGCCGCGAAGGGGGA
AGCGCGCCTCGCCACCGCTGGCGGCCTGCTGAACGTCGGTTGCCCACGCCAGAGTCTCCG
ACACCGGCCGGGACCAATCTGGCGGCAACATCCACGCCGACATGCGATTGCCGGTGATTG
TGACTGTGCGGCTGCCCAGGGCCACGAAGTCGTAGGACAGCGTGGCCGCGATGACGGGCG
GCCCCTCGGTAGTGATCGACAGCTGCCACCTGCGCAGCTGCAGCGGCGCGAACGTCAGCG
GCGGCGTGCCTGGCCCCACCAGTTCGACACCCTCGCCATTCTCCAGCACCACCGAGGCCA
AGGTCTGAGGCTGCAGATAGGCGTTCCAGACCTGCACAAATCGCACCTGGTTGGTCACCA
GATTACCGAGGTCAATGCGCAGCGGCAGGATGTGGATTCGGTGGTACCAGTCATCGAAGG
AGGTGCGCAGCGCGGGACCGGCCGAGCGCTGTTCGGGTTCGACAATGGTGGCCTCACGTG
CCGGGCCCGCCAGCACGCGAGCGCTGGCAAGCGCGCCACGAAATGGCACTGGAATCCGCG
TGCGTGCGATGTCCAGGTTCCGGCTTCGCCAGTTCGGCCCCGCGCTGATCGAGGTGGAAA
GGAGAAGCGCCATCAGGACTTCCGGACTGCCCAGCCATAGGCGTTGCTTGCCGGAGGCTG
GTTCGAACCGCTGGCCATCGTTAGCTTGCGTACCCACGGGAACACAACCCAAGTCTCAGC
ACCGATCGCGATCTCCTGCTCGGGTTCCAATTTTTCCAGGTAGCAGGCCCGCAGCCCGAT
CACCTCGCCGATCGGCGACAGGTTGGGGGTGGTTCCAGCTCGCCTGACCCACAACTGGAT
CGGGTGAAAGATGCTGCGACCGGAAAAGGTGTTCTCATCGGCGTTGCCTAACGCTCGGCC
TAGCCAGAGGTGATCAATCGTTATGTCGTTGTATGACCCCTGGTAGCTCGGGCCAACGCC
ACTGCCAGCCTGACCCTCCGTGCCAAGTGACCCAGCATAGTTGTTGCAGATCATGTGGTA
GCTATTGCTACGCCCGTCCTCGATAGAGTCGGCCCGCACCTGTCCGCAACCCAACCCGGT
GGTGTATCCAAACAGCACCACCGTTGGGGCGTTGGTACCGATCACACCACTGGAGCTGGT
GTTCAGTGGCCAGTATGTGCCATCGACATAGGTACCACCTTCGTAGGCTCCAGCCTTGGC
AAGAACCCCAAATGCATGATGCCGATACTCGCCGGCGGTGGCCTGGGCGATGGCGACGTG
GATCGCGGTGCCATTGGCGAACAGCTTCACACGCGGGAACGGACCGACCAGCCCGAGGGT
CGACACGCCACGTGGAGACGGCAGAGGCTGCGACGCAGGATCGAGCGCGCCGTTGTACCC
GACGGACAGGCGCGACTGCAGGCTGAGCTGATCGGTGTTGAACAGGTGAACGTAGTCGGA
CACGCCAGGGATGCGAACGGTGGCAGTACGATTTGCCCCGGTCACATTGTTGCGTTCAAC
GGTCCAGCCATTGGCCTGCGCAAATTGCACTACAAGGTCGATCAGGGTCTGCACATTGGG
GACGTTGCTGAATTCGGCGTAGGCCATCTCTACATCACTCCAAGGAAAACGCGGCGAACT
CGCCAGAGCCGGTGCGGTACACGTTAGGCACCACCAGGTGGTCAACACCGCCCACCGCTG
CCACCTGCTCCGCCGTTGCACCGAAGGACGGGGTGTAGAAGACGCCGTCGAAGCTGCCAT
AGAACTGTCCCTTCTCAGGCATTTGGCTGTCGGGAGAAGATCTGTCGGTGAGGCTGCCGC
CCCACGCAAAGCCCGCCAACTGACCGCGCTGTACCCAGCGCTGCCCGTCCAGGCAGTTGC
GCACGTTCTGGTTGCAGATTGTCTTTGCCCACGGCAGGCTCATACGCCCGGTAGTGAGAG
ATCCGTTCAGAGCGAGGTTGCGGATCGGAACCCAAGCCTGCATTGGCGAGAACAGATACG
CTTGGCTGCGATTGGTGTTGTTCGTACCGTCTGCGTTGGGGCTCCAGAAATTGGAATGCT
CGTAGCCATCCGACGAGGCCAGGTAGTTCCGCTCCAGGCACGATCCCCCGATGAAAAGCG
GGTAGCTCCAGTCGGCTGGCAGATGGTCGGTCAAGATGAAGCCGGCGTAGACGGCGTCGT
AGCGGCCGTTGATTCGCGTGATGACCTTGAAGCAACGGCCATTGGCAACGAACCAGTACT
TGATCGGCGAGTTGACGCCCAGCAGCGCTACCGGATTTGAATTGGAGCCAGGAGGATCCA
CGCGCGGCTGCGCCGGGTTGTAGCCGGTGTGACCAAAGACCGCCATGTTGTAGAAGGCGC
TGGCGGGCACCACCCATGCCTGCAGAGACACGTAGATCTCATCCTCGCCCGCCAGACCTC
GGCCCTTCAGTGACACAAAATCGTTGGCCGCGATCGGACCGCTGGCCACGCCACCCACCA
CCTGCCATTGCTGGTTCGCCGCCACCAGGGCGGCATTGGTGGTCAGGAAGTCCCGCAGGC
GGGCCATGAGGTCGGTGATGTTGGCGGCGGTGTCCGTTGCCCAGGCCATGCTCAGAGTCC
CAATACTTGGCGGATCGCCGCAGAGTTGCGGCTGATCTTGTTGATGACGGTGGTGTCGCT
GCCGGGGTCGTCCAGGTACTGGTCGAGCAGGTCCGGCGAAACCTGGTTGATCACGCGCAG
GCCCAACTGCGCAGCAGTGCTCGGCGGCGCCGAAGCTGCGCTGGTGAACACGGGGGACCG
CTGCAGCGTGGGCATCGCTGCCACATGCCCTCCGTCGGCATAGCCACGCCAACGCTCAAG
CGCGGCCATACCCACCCTATTGAAGTCGTAGAGGAATGCCAGGGCGCCAGGCTGGCGTAC
TACTTCCTGACGATGGACGAATTCACCCGCGTGGACCGTGCCGGCCTCCTGATACTTGCT
GCCAGGGCCGGTGTAACCGCCTACCGCATAGCTGGCGGCCGCTCTCACGGCCGACGCAGC
GGCCATCGCCTGTGCCGCAGCCTGCATCTGGATGGCGGCAGCCGTCACCGCAGATGCCCC
AGTGATTAAGCCCGCGCCCGAGGTGCTTAGCGCGGTTGCGCTGGTGGCCACTGCCGTGGC
GCCGGCGGTGACGCCGGCAGCGGCAGTCGACAGAGCTGCTGCTGAAGCCTGAGTCGCGGC
AGCGGCGGCCGCGTCAGTTCCGGCATCCACCCCCTTGTCGAACACCATCGACGTGATTCG
ATTGGCCAACGCCTGCGACCACTGATCGGCCACGAACTCGGCCAAGCCGCTGGAAACGGA
CAAGAAGAATCCGCGCACTGCGTCAGTTAACGAGGCGCTTCCATTTGCCAGCGACATAAA
GGCTTCTTTGAAGCCGTTCTGAAGCGTCGTCCTAACGGTTTGCTGAAGCAGGTTCGTGGT
CTGAACCATTTCCTTGAGCTTCAGGTCGATCTGATCGACCGCGGCGATTGCTTCCGGCGT
TCCCAGTGCCATTGCCGCTGCTCGCATCTGCGGAACAAGATCCCGCAAGGCCGAGCTCTG
CTTCTGATACAGGTCAACCACGCGTTGCTGTGCGTCGGCTTGCGTGATCAAGCCTGCTTC
CAGCTCCACTTGGATTCTTTGCTGGCCCAGTGCGATGCCGGCCATGACCTGGTTGTAGGT
GTCCTGAAGGTTCTTCAGATCCGTGCTGGCCTTGCTCAGATTGAGGAGCTTGGCAACATC
TGCAGCGTCAGCAGACCGTCCGGCGGCTTCCAGCTCTTCCTTCAGCTTCGTCAGTTCACG
CGTGGTCTTGGCCAACTCCGCATCCGGCCCTCGGCCCTGCAGAGCTGCAATGCGATCGCG
GATCTCCAGCATCTTGCGGTCGGCCTCGACCCGCAGGTTGGCCAGATCCAGCTTCTTGGC
TTCGTCCAGCAACTCCTGCTTGGTCTTCGCCGAAGCATTCTGGAAGTTGCCCTCAGCAAT
AGCTGCCTGGATGCGGGCAGTCTCGGTCGCTTTCTTGCGAGTCTCATCCAGGGTTCCGAC
CAGATCGATCTGTTGCTTGAGTCGCTCCAGCTCTCGCTGTGCTGCGGCCTCATCCTTCTG
ACCTTCCGTCTTCGGCGCTTTCCGGGTGCGCTCTTTGAACTTCTCCTGCAGCTGGGCAAC
CCGCTTGTCGTAGGCACCGCCGCTGACGCTGCCATCGTCGCCGAAGCTGACACCCTTGAG
GAGGTCGCTTCCTGGATTAGCCTTGCGCAGCTCGCGGAACTGCTTGGCAACCTCTTCGGT
CGCCTTCTTCAGCTTCTCCGCTTTGCTGGCACCTTCCTCCAGACCCGATGCGATCGCCTT
GGCGGCTTCGACGCCGGCATCCTGGATGCGCTGGGCTTGGCCGGCGCTCTCGGCAGCATT
GACGTCACGATCGTAGGCGGCCCGAGCCTTGCGGAGCCGGTCCATCTGCTTGATCTGCAG
GTCGTAGTAGTAGCTGATGGCTGGCGTGTTGCCGTTCTTCAGCGCCTGCTGCAGCTGCTC
GGTCGTACCACGCATCGCCGCAGTTTCCGCGCGGAGCATCGCCTCGGAGTCGGTGCGGCC
AATGTCCTTCAGCCCTTGCCAAACCCTCTTGAGCGTACGGGCCACTGCATCCCATGCCTG
CTCCAGATAGCCCGCCCGTGATTCCATTTCTTTGACGCGCTGGTCACTGACATTGGCAAT
CGCCTCCAGCGCGGCCTTGGCGGCATCGGTCGCCTTGCCCTGGTCCTCCAGGGCTCGAAC
CTGTTCGTACACCGCTGCGGTGAGGAAGTGGTACTGCTCGTTGAGCTTGGCCAGCGTAGC
CGAAGGCGCCTTGGAGACCTCGATCACCTTGGCGGTGGTGCCGTCGATCGACTCGCCCGT
CAGCTTGGCCAGGTTGACCGCGACACTGATTGCAGTGGATAGCGTGTTGGCCGTCAGCTT
CCCACTGGAAGCAAGCTGCTGCGCGGCCGCCGTAGCATCGGAGTACTCGCCGGTGACCGC
ACCGACGGCATTCGCCTGGGCATAGAGCTGACCGCTGGACACGCCAAGTGAATGGCCGGT
CGAGATCACAGCGGCGTCAAAGGCTCGCAGCTGCTTGTAGCCCTGCAGCGCTGCAAAGCC
AACAACACCCAGCCCGGCAGCCACACCGCCCAGGACGACCACCGCGGGGTTGAGCGCACT
GGTAAGTGCGCGGGCGGCGGGGACGACACCGCCGAAGGAATCCTTCAGCTGGCCGCCCTG
CTGGATGGCCACCATCCAGATTGGCATGCCGCTGACGATGCTGGTGGTGATATCGGTGAT
CTGCGCCGGCAGCTGGCGCATGGCCATCTGGTACTGGCCGGCCGAGATCGCCCCGGCGCC
CAGGCTGCGGCTGGTCGCTTCGGCAACCTTGACCGCGTTGCGCTGGACGTTGATGCCCGC
CAGGGCGCGGTTGTACTGTTCGCGACTGATGCGGCCGGCATCTACCGCCGCCTTGAGTTC
CTGCTCGTCCCGCTCGAGCTTCTGCAGCTTTACTGATGCACTGTCATAGCGCCCCAGGGC
GCCCTCAACAGCACGCTGACGCTGTTGCTCCGACCGAGCCAGGCCCGCTTCCTGCTTGTC
CAGCGCCTTGAGCGCGCTGTTGTAATCCTCGGTGGTGATCAGGCCGCGCGCCATCACCCG
ATCAAGCATCGCCTCGGTGTCGGCCAGATCGGACATGCTCGCCGCGCCGCGCTCCAGACG
TGCATCGAGCTCGGAGATCAGGCGAATCTCATCGGCCACTGTGTTCTGTACCGCTACGCC
GGACATTCGGACGCGATCTGCGGCGGTGGCCACATCCGCCGACATGGCCTTAGCTGATTC
TCCTGCCGTGGCCATGCCCGCCGCGCCGGCGGCCGCCTTCTGGCCAGCATCCTCCATTTG
GCTGCCCGAGGCGGCACTGCTGCGCGCGGCCCTGTCCAAGGCATCAGCGGCCTTCTTCGC
CTCTTTCGTGACGTCGCCCAGGCCGGCGCCGGCATCCTGGCCGGCACCCTTGACCGAGGC
GAGCCCCTTCTGGACCACTGGCAGCGCCTGGCGCACCTGCTCGATGTCCAGGGCGATGCG
CATCGCCAGTTCGAGGTTGCGCGAGGAGGCCATTGTTATTTCAGATCCTTCAGCAAGGTG
GTCATCGAATTACCGCCGGCGTACGCAGCGTTGGCATCGGTAATGCGCTCCCGCCGTGCC
CGCCGCTGCTGAGCCTGGACGTGCTCCCAGGCGAGGGATATCTGGCGCTTGGTCATGCGA
CCGATATCGCCAAAGCTGCGGCCGTAGCCAGCGTTGATCAGGTCGGTGAAGACGCGTCCG
TAACCGACGGGAGTGCCTTTTGACTGACGGCGTTTCGGAGCAGGCGGCGGAGAAAAAAAC
TGCTATTGGCCTGCCACCACAACAGCAGCATGTGCTCGCCATCGGTTTCGTTGAGCGTCT
CCAGCCACGCTTCCTGCTCCCGCACCTCGGCTGCGTGATCCTTGGCATCAGCCGGCGGCG
CCGCGATCGAGCATGCCAGTAGATGCCGGATCAGATCCGGGTGGGACATCAGTGCATCCA
TGACTTGCAGCATGGAAGGCGGATCGGCGCCCTCGAACAGCGGCTGCAGGTCCGTAACCA
GCGGTGCGGCGGTCTGCAGGATGCGGGCGGCCTCAAAGAAGCCGTACTCGCGCACCGTGA
TGGTCTTTCCGCCGAGCTGCCCCTGCTGCTGGCCGGCCAACACGTCCAGCTCACCGGCTA
TGGCCCCCGGATCCGTAGTGCCGGATCCGGGGGACCGCTGACCGACATTGCCGATCACCT
TGGCCATCAGGCTGCATCCACCAGCAGGGCACGGGCGTACAGGCCGAAGCGCGGATCGGC
CTGCCGCACCGGGTCAATCTTGGCCTCGCCGGTGAGCGCAATCTCGCCGAAGGAGTCGTT
GATCAGCGACAGCGTCTCCGAGGCCGGGAAGGTGACGCGGTGAACCTCGCCGCGGAAGCG
CATGGTGGTGCCATCAACACTGTTGACGCCGTCGAAGAGTACGTAGTACTCGGACTTGGT
GCTTTCGAAGACCTTCACCAGGCTGTGCGCAGCGTACTGATAGGTCTTGGCCACCACCGC
CGTCTTAGCGGTGAGGAAGGTGACGATGCCGGTGGTCAGGTTGACGGTGTAGTCGGTGTC
CAGCACCAACGGCGCGGCTGGGGTGCCGCCCTCCAGAACCAGTGCACTGATCGCCGCATA
CTCCAGCGCGACCACATCACCCGGCTTGACCGTACCAATGGCCTCGTTGGCTGCTGAGCC
GGCAGCCAGCTCCATGCGGGTGCCGTCCGTGGCCAGCGCCAGGTGATCGGTGTTGAGCTG
GCCCAGGGTCAGATTGACGCCGAGGTTGCGCTCGGTGGTCATGGTAGCGCCGACACCGCG
CACACCGGACCAGCTTTCCTTCTTGGTTTCACGAGTGCTGGACATGGTCAGCTCGAGGAC
GCTGGCGTCATACGCCCAACGCGCCGGTGCGCGGCTGCCGTCGGCATTGCGCAGGCCCAG
GTACACGCGACCCTGCAGGGAGAAATACTCGGTATCGGACATGGCTTACTTCGCCTCCTG
GGCGATGGCAGCAGTCGCCTGGCCGTTGGCCTTGCGCGACGGATTGGGGGAAGAATCGGC
GTCGGGAGCGTCAATGAAGCCGCGCTCAACCGCCCAGGGCACCAGGTCGGCAGGAAGCTC
CACCGTTTCGCCTTCCGCAATGGGCTTGCTCGCAAGCGTCAGGCCCGCCTTCTTGATCGT
GTGCTTCTGAGTGGTCTGGGTAGTCATCGCGGAATCTCGGGTTGAAGAACGGCTTGGGTC
TTCCATACGTCGACCCACAGGGCGGTGGCAGCGTCGTAGTCCTCGAGGTTGCCCTCGATG
AGCTGGCAGGCACGGCCACCAGGAATGGGCGGTGTCCAGCCCAGCAGCGGCTGACGAACC
TTGCCCAGCAGCAGGCGCAGCTCATCGATCACCTGCGCCCCACGCTGCTCGCGGTAGTTG
CGGCAGACGGTCACCACCGCGAAGTTCACTTCGACCAACTGCGCCAGGCGCGACTGCTGG
CCGGGGATCGAAACGCCGGTTTTGGTCTCCAGCGGCATCTCCCGGGCCAGCAGCACGTAG
CAGCACGGCGCGGGGAAGTCGCGCAGCGCTGTAACAGCAGCGTAGTCGGCGCTGCCCTGC
ACCTGGCGCAGCTCCTTCTCGCTGACGCCCTGGCGGATGCGATCGCGCACTAGCCCGATG
TCGAAGGGCTGCGTGCTCACCGGCCGTAGTCCTGCAGGGTGCGGTGGCTAAACTCCCGCG
GCGGCGCGCAAACCTCTGGCGCACCGCTGCTCGGCGCCGGCAGCGGATCATCCTCACCAA
GGCTGAACTCGCCCTTGCGCACCTTCTCCAGAAAGGCAAGCGCCTCCTTGTAGTCGCGCA
CCACCGGATCGGTGCGTTCCTCGGTGTTGACTCGATCCTTGTGCAGCAGGTAGCGCGCAA
TCCACCGTGCCCAGGTGGACACGATGCCCGGTACCGGCGCTGGCAGCGGTACCGGATAGG
GCTTTGGCTTGCGCATGACCAGGTAGCCGTTGATCACGCCATCGGCATCGTCCAGAGCGC
GCTGCACGTGCGCGGCCGCCTCATCGGCGATCGCCACGTCGGCCGGGTCGAATGCGCTGC
GATCACTGCCGAGCAGCGTGGCATCCATCAGCGCATCGTCCACAATCGGATAGCGCTCCG
GCGTGGCCACCTGCGCCAGCTCCTGGGCGAGCTTGGCCGCCGACAGCAGTGCGAGCGTGC
AGTAGGACATGACGGCCGGTTACTCCAGCTCTTCCGGGGCGACCGGGTCGTCACCGAGGA
CACCGGCATCCTGGTAGGCCTGCGCCTCTTCCCACGTCATCTCGATCCACGCCGGCGGCT
TGACGACGACGTCGTTGTGCTTGAACGGGCTGAGTACTTCAAAGCACATAGGCAGCCAGA
GACCATCAGAAACCAGTGCATTGGGCGAATCGGCTCCACCGGCGGCAACCTCAATGGTGA
TGTCGGCTTCCGGCGACGGAGCACCCGCGTCGATGGCGGCGTCCTGGTCCGCTGCCGGAT
GGTCAGACTGCAGCGGGTCGACGGCAGCACCATCGCCTGCGGAGGCCGCCGACGTGGCGG
TCTCCAGCTCACTGTGGCCTTGCTCCGGCACCAAGCCGTCCGTCGCCGGCGGTGCGTCGG
CAGTCTTGTCTTCCGTGACGACTGGCACGTCGGCCGGCTGGTCGTCCTGGACGGTCTTGG
GTGCGCTGGGCGGCGCAGTGCGGGGCTTGGCCACGACGAGTTCTCCGAATAGGTGTGGTG
CCGTGCTCTCCGGCTGTCACGCATGGTTCTGCTGTGCTCCGCACGGCCAGGCCCGCGTTT
GCCTGGTGCTGCCGCTCGCTGGGTTGTACGGGTAAGGCGGCAACTGCGCCGACTATCCTT
CGCCGGCGCCGGTCATCAGTTGCCTGCGCCGCTGATCAGATAGCCGGCGGCCATGCCTGC
CAGGACCGGGGTGGCATCGTTGCTGACCCCGTAGATCCAGCTCTTGGCGCTGTTGTCCCA
GTAGGGAACTTCGACCAGGGGCATGCCTTCGATGCGATAGCCATAGCCGTAGCTGGGCTC
CTCGACGTTGGCGTTCACGTCAGCGCCAGGGCTGACGTAGGCCAGAACAGCCGAAGTACC
CCAGACATCACCGAATGCGCCATTGTCATCGGCCACCACACCGCCGCCGACGACGATGTT
GTCGATCTCGAAAACCTGCTTGAGCAGATCCAAGGTGACCTTGCGAATGCCGGTGCTGGC
CGAGCGGTCAATCAGCTTTGGATGCTGCTTGAGCTGCTTGAACGCCTTGGCAGACAACAG
CATGGTGTTGGGATACAGACCGATGCTGTCACGCACAGCTTCCTTGCCGGTTTCGACGTC
CTGCGCGGGGTTCGAAGCAGCGTTGGACCACACGTTGTTGCCAGCCAGCGCGACTTTGTG
GTCGTTGTCGTAGTTGGCTGCATTGGTGGCGATCTTGGCGCTGTCCACCTCGTATTCCAG
CAGCAGCGAGCGCAGCACGATGTTCACGGCCCGGGTGCTCAGGTTGATCCCCGGCACCTG
GCTTGCATCTCGCATATGTTCACGCGGCACCGGCGCTTCCAGTGCGCTCGGGACGATGGC
GTACGGCTTGCCCTCGTAGCCGAAGCGGATGCGCTTGGTATTGGCACCGGGGGCGCGCTT
GGCGTTGTAGATCTTGAAGGACTCCTTGCCGAACTCGATCACCTGGCCGCCATAGGCGGC
GACGTCGGCGAAGGGGAACAGCGCGGTGGCCACGAGCTGCGCCTGGCGGTAGCCACGGGC
GTGTTCGGAAAGGATCGGGTCAACGACGCGAACCTGGCCGGGGGTCATTTGTCCAGACAT
GTAAATCTCCTACGGCACTAGCCGGTCAGTTCGGGATGAGGATCACTTCGAGGACATCGC
CATCGGCGGTGGCCGTGGCGCCAGGCGCCGCACGGGCAACGACCTTGCCGGCGTCGGCGG
TGATGGCCTTGCCATCGGCACCCACCTGGAGGGCGGCGCCGGCAGCGATTGCGCCACCTG
CGGTCACTTGCGTGGTGCCCAAGACGTCGACCGGCGCCAACTGCCCGACGGCGGCATCCG
AGCGCGCAACCCCGCAGGCGTTGCCGCCGGCAGCGGCGACTTCACCGGTCGGCGAGACGA
AGCGGTTGTGGGTGAGGGCTGCCGCGGCCAGCACGGACAGCGTGAGCAGAGCGATGTTCT
GGGACATGGTGGGCTCCTGGATGGGAAGGTCAGCCGCCGACCGCGGCGACTGCAGCCGCC
CAGGACGTGCCGGGGTGCTGCTGCTGGTAGGCCTTGGCCTGGTTGAACAGATCCGCGCGG
CCGGCATCGACATGCGTGCCCGGGGGCGCGGCGAAGTTCGCCGCTGCGTTGGGTGCGTCG
CCACCGGACTTCTCGCCGAAGTCCACTGCCTTGGGCAGGCTGGTCAGCAGCTCGCGCAGG
ACCGACTCAGCTGGCTTGGACACCGTCGTTTCGCCCTCGGCGAAGTTCAGCGGTTCCTTG
CCATTCGGCTGGGCCAGCAGCAGCTCCACCACGGCCGGCTGCTGACGGGGCAGCAACTTG
CCTTCCTTCACCAGGCCTTCGGCGAACGCCACCGCATCTTCGCGTCGGGCGGACTGCTCA
CGGGCGGCGAGGGCCTTCTCGCGAGCGTCCAGGGTGGAAGCCTGCTGGTCGAGCTGCTGC
TGACGCTGGGCGTGCTCCGGGGTGTTCTGCTGGGACATGGGGTCGATCTCCGATTTGACC
TGTTCACGAGTGGGAGGTGTTGCCGGGATGGGCGCTGGCGCGCCGATGGCGCTGCGCGGG
AACTGGGTGAGCAATGGCGACGCAAAGAGGGCTGAGTTGCGCGCTTCGTCGTCATCGCGT
GTGCTGCTCTCGATCCCACGGATCTGCCAGTCGGGAATGACCTGGTCGGCCGTCTCAAGG
CCCTGGGTGTCGATCAGCCAGTCGCGGAAGCGGCGGAACAGGTCCGTCAGCGTCCAGCCC
AGCGGGGCCAGCGACATGGCAAAGCAGGCGGCATCGTCGCCCTCAGCGAACGAGGCCGAC
TTGAGCCCTTTCACTGCCGGCGGCTGCGCGCCCAGGAAGCCGATGTGGCGCAGGTAGTAC
TTTCCCGGCGTCGGATTTCCCGGCGAATCGGGCATGAAGATCGAAGCGCTGATCTTCTTG
AAGCGCCCGTTGTTGACCAGCTCTGCAAAGGCAGGATCAACATTGTGCGGCTCGGCGACG
AGGAGGCCGTCCTTGGCCTGAAGAGTTTTGCCCCAGCCATAGGCCGGATCGTCAGTCTTG
GGATGGCCCACCACGATGGGTGCCTCATGCAGTGCCGGATCGTAGCTATCGGCGATCTGC
TGCACATCCGCTTCGCTGAAAGTCAGCGTGCGGCCGTCTTCGGCAACGTGCGTGCCGGCT
TTGAAGATCTGCAGGGTGGCGGCGGGCTGGTTCATGCCGCCAGTTTTCCCGCGTCAGAAC
ACGCTGTCTTTGAAACTGGTTTCCAACTTTCCCGGGCAGCGACAGATTGGTTCATGTCGC
CAGTTTTCCCGCAGTGCCGTCTCACGCATTGGGACCGCATTCTGCAAGAAACGTCTAACA
GAGATGGACGATCCGCGTGCAGTGATCTTGTTGCGCGGATGCAGGCACCGACGCGGCCTT
CAGAGGTGTGTCAGACACCAAGCAGCCACCGATGACGTCCGAGTGTGGCGGCCCCAGCAT
GGAGGCGTACACAGCGCCTCCTACGCAATGATCACTCGAAGGCGCCGCTCACGTGATCCT
GGGCGATATCCAGCAGCTCCTTCTCATCCTCGCGACTGACACCGAGCCACGGGCGAGCGG
CGATGGTGTTCGTGTACGCGGGCATTGTGACCGAGCGCTTGTAGCGCGCGTTCCTACGAC
TGGCTTTGACGAACCGGCTGCCGCCCTTACCCGTCTTCAGGTGGATGTTGGCCGGACGCG
CGGCGCGTTGGATGGTGCCGCCGAATTGGTGGATGGCGCCATAGGGTGCATTGGTACCGA
CCAGGACGGCATCGTTCCCGTCCGTTTGCCATGAAGCCATGTCACCGAGCATGTGGAAAT
CGAACTTCAGAATCGGCACGCCAGGGCGCTTCTTCTGTTTCCAGCGCTTGTAGCTTGGCT
CAAGCGCGCGCCATCGATGTCCAGTCGGGTCACGCTCCTTTGCGGCCCGCTCGCGCGTGG
ACCTCAGCAGGTACTCGCCCCAGTCCTTCAGGATCAGCTGGCGCGCCTCGCCTTCCAGCT
GCCGCAGCGCTTCGGCCAGACCGGGTGTCGCCGAATCAAGGGTGACTTCGAGCTGCGCCA
TCAGATATCTCCCTGCAGCAGCTGCAGCGTGCCATCGGCAACGCCGCGCTGGAGCTCGGC
GGGCATCAGCATCTGCAGCTGGGACTGCACCGTGCTGACGCCCGTTTCCGAGATGGCCAC
ATCGACCACTATGAAGGCAGGACGTCCCACCGCCAGCACATAGCGCAAGCGGCCTGCGGC
AGCGTCCAGCAGGATGGCCACCGCATCGAGAAGGCGAATCGGCAGCTCGGCTGCGGCGAT
GGCCACCGCGCCAGGCCGAGTGATGGGGAGCTGCTCGGCCAACACGGCAAAGGCCGCCGT
CGCTGGGCGAACGGTGGCACGCTGCAGCTGCGATACCAGTCCAGGCGACAGTGCCCCGGC
CAGGTAGCGGGCAGCGTGGGCAGCATCGGCATCAATGCTGGCCAGCCAGCTGGCATAGCC
GGCCTGCAGAGCATCCCTGGCGCGCGGCCGCGCCAAGGCCTGGGCAGCGCTGGCCGCCGC
TGGCGCCGCCGGCAACCGCGCTCCCGCCTCCAGGGCGTTCTGCAGAGCGGAGGTCAGCTG
CCCGGTCAACGATGGTGGGGTGACCGGACCACCGCGGCCACTGGGCCAGTGGTCGGCCGT
TGCACCCGGCGCGTAGCCGAACCCTGGATCGACGCCTGCCGGCGTCAGCACGGTGCGCGC
CCCACCGGGACTGCGCTGGCCGACGATCACCGGCTGCATCACGATCTCGGGAGCCTTGTC
GGGACCATCCTTGCCCAACCGGCGCAGGTCGCGCTCGTTGAGCGCATCGACGTAGCACTG
GCAGCCCCAGCCGTTGGCTGGATAGTGGTAGCGCCACCACGGATCGTCGTGGCGCAACAC
CATGCCGTTCCAGGATACGTGCAGCGGCCGCGGATGTTCGACGGCGTCGTTGTGGTTGTA
GCGCCAGAACGGCCGAACCTTGATCAGCTGCTGCAGCTGGGCCCAGCGGCCGGCGTTGTA
ACTCTGGCGCAGGTTGGTCTCGTAGATCACCCGCGAGCGCCAGTTCCGGCCGCCGTTGTA
GTCCCAGCCATGCGTGGCCACGATCCGGTCGAAGTCCTCCCGGAACTGTTCCAGTGTGCG
GCCTTCGGCGATCACCCGGTCAATGGACTGCCGGAAATCGGCCAGTAGCGCGTCACGGTT
GGCGCCGGCCACCATGAAGCTGGTGTCGTGCTCGGATTCCCAAACGTCGAGGTAGCTCTC
GGTCAGCACGTTCTTCTTGCGACGGAAGAACTCGATCTGCTCCTTGAAGGGCAATTGAGC
GTAGGCAACCGCAGCCATTGATCAGTCCCCCGCGCCCTGGATGTCGGTACGGCCGGCCAG
CGTCGCTGCCGTCATCGCATCGGCCATCACCGAGGCGTAGTCGTCCAGGGTCATGTTCGG
GTGCAGCTCAAACAGCCGGTCGCGCAATTGCTCCAGCGAGTCGACCTCATCAACCAGCTG
GCGGATCTGCTCGACCCATCCAGCACCAATGGGCGACAGCCGGCGATCGAGCTGCTGGCC
CAGCTCGACAGCGGGATCGGGCGTCTTCGGGGTGGCGTCGGCAAAGGCGGCGGGATAGTG
CCTGCGCAGCAAGCTGACCACCGCACCGCTGGCGTCGGCGAACTGGGCGCCATCGATCGC
CGTCGGTACCGCAGGCGGATCCTGCGGCGCCTGGACAGGCTCGTAGTTGTCGCCATAGGT
CTGATCCATGTAGACCTGCTTGGGCTTGTAGCCGAGGTCGAGGATCTTCTTGTCGCGGCT
GGCGGTAGCGTCCAGATCCTCCGGCTCTTCCGTGACGCGATAGACCCGAGGAATGGCTGC
GCCGGGGAAGTTCCATTCGGTGAGCCAGCGCGCTGGCCCCTTGTTGAAGGACTCGCACAC
CAGGTCGGCATCGGAGGTAATGATGTCGCGGCGCACCTCGCGCTGCAGCTGGTCGTTGCC
CAGCTTGCCGGGCGTGCCCTGGGTGCTGGCGGTCTGGCCCAGCACCACCTTCTGGATGGT
GGCATCCATGTAGTCCTGCAGGGCCTTGTAGTCGGCCGTGCCACTACGTCCGGCCTCCAG
CAACGCCAGCTCCATTCCCTTGGGCATGATGATGCCGCTGTCGGTCTGGATCGCGCGGGT
GGCCTGCAGCAGCTTGGCCTTCTCCGGATCGGTTGCGTTGGTGTCGTACTTGCCCACCGC
GGTGGGCATGCCGAACTTCTCAAGGAAGATCAGCCAGAACTTGAGCCCGTTGCGCTTGAA
CAGCACCGGCCAGTACAGCCAGTGCGCCAAGCCGAGGCCGTACGGCTCATCGTCGTGGTC
GGCACCGGAGCAGAAGTTCCAGAAATAGGGCGCGTGCGCCGGCACGCCCTCGGTCATCTG
GGTCTGGGTGAGCAGGCGCAGATCACCTTCCTTGCCGTAACGGAAGCGCCGACGGTTACG
GACCTTGATGTCCTTCAGGCCGATGCGAGTACCGTCGACCTTGTACAGGATCTCCGCCAC
GCCATAGCCGTAGAACACGCCGAAGAGCATCTTGCGGGTGACGTTGTCCCAGCCGATGCC
ATGCAGCTGCTCCTGCAGATACTCTGCCGCCTGGCGGTCGATGCGCTTCTCGCCGCCGGG
CTCCACCTGCCATTCGCAGGCCACCACCGAATCCTGGCGAGAGCCGAAGGTGGTCTTCAC
CTCCGGGTCGGACAGCACCTGTTCGTAGATCTGAAGGTCGTAGCCGCCGCGGTTGCGCAG
GACACTGTCAAAGGGCAGCAGCAGTGGCCCGGTGTAGCCACGGGTGATGTCGATGCCATC
GGCAGTGGTGGCAATCTCGCGGCCGATCTCTGGGCGGGCGGTGGTCATGCAAATCCTCCA
AAATCATTGCCGCCGCTGACCGTGCCGAAGGCATCATCGGTCACGACGGTGGCCACGCCG
TCGGCTCGGCCGTCGCCGATGTAGGCGCGCGCACCGGCCGCCTGGAACTCGATGGGCACC
GAGGTGACGTGGTTGAGTGCGGCAAACTGCATCAGCACGCCGGCGATCGCGCCGTCGCCG
TGGCGCACCAGCTCCGGATCCTGCAGGTCCTTTCGCTCCAAACGCGGCACCATCGGGATG
CCGTCGACGTACTCCACTGCGCGGTGGTCGTCTTCCAGGGACGCGTCCCTGGGTAGGCTG
AGGAAGCCGTCTTCGAACAGCGCGATGTACTTGGGCATCCATTCGCCGTACCAGGGGCGC
GACAGGGTGACCTCGTGGATTGGGCCACCGATGTAGCGGCCCGTCTCGGTATCGAGCTCA
GCCCGGCCGTAGCGGTCGCCGGTGTACTCCATCAAGGTCTGGCCGGGACCAGTGGCATCG
CCGGCAAATGACCAGCGACCAGGGAATCCTTCCTTCAGCGCGTCCAGCAGCGCCCACAGG
ATCTGCTCCTGCTGGCGGGTGGGCGCGTTGGCCATCTCGATCAGGAACGGCACGTCGCGG
CGCAGATCCTGCCCGACCTTGGCAGGCTTGATGACCGAGAAGTGACGGTGGCGCGCGAAG
TCCATGCCGATCGCCCAGCGCCCGGTGAACCCGGCCACCGCAGCACGGAGCACTGGCAGC
AACGTGGTAGCAATCCAGACCGAGCACCAGATCTCGCGCTCCTTCTCAGAGCGCTTGGGG
AAGTCATCATCGAAGACCAGGCGCAGCACGGGCCGGACCTCGGGCATGGCCCGATCGATC
CAGACCGAAGGGATGGCTGAGCCATCGCCATCGCGCGGGATGACGTCCAGCTCCTCGCGC
ATGGCGGCCTTGCGCGGGCCGTAGGCCGAGCGGATGGCGGTGTACCACTCCTTCTTGCCC
TCGGCGGTGGCATCCTTGCCACGCATGGCGCAGACCCGCTCGTACAGGCCATTGGACACC
GCATCATCGAAACTGATGCGGATGACCCCGGCCTTCTTGCCGTAGCGGCCGGCCTGGACG
TCCTGCACCAGCTGATTGAACGGGTTCTTCTTGCCACGGTGGGTGGACCACACGCGGATG
CGGCCACCCCAGATCAGCAGCGCGGTGGCCGACTCGAGCACCTTGGCCACGTCCTTGTGC
AGCGCCGCTTCGTCCAGGTCGACCACGCCCTGCAGGCCGTGGATGTTCTCCGGGCGCGAG
GACAGTGCCGTGATACGGAAACCACTGGCGAAGCGAACCCGGAATGCCTGGATCTGCCGA
CTGGTGCCGTCGGGCTGCTGGTCCTGGAAGATGTGCTGCTCGATCCGCGAGGCCTGGCCT
CGAGCGATGATCGGCGCGAACTTGGCCACGTAGCCAATGAACTCCAGGCCCTTTTCCTTG
GTGTCGGCCATATACCACACGTTGTCACCGCCGGCGTCCTTAGCGGAAGCCGCAGTGATG
GTGTCGGCCAAGGCCTGGGCAAAGGTGATGCCGGTACGGCGCCCCTTCTCGCAGACCGCG
ATATCCAGCCCTTCCTGCATCCGGATCCATTCGGACTGATGGGCCATCAGTACGCCAGCC
TTACTGATGTCGAAGTTGGCCGAAATGGCGCGCACGCTCTCGGGCAACTCATCCCAGTCC
AGGATGCGCTCGGTATCGGGCAGGGAACCGAGTGCGCTCACTTAGCCGACCCCATGCAGT
ACTTGGTTCTTCCAGAAGTCCACCCCGGCAGCGTCCAGGCCCTGTGCGCGTGCCGCTTCC
TCAACCCGGCTGGCAGCGTCGATCAGCGCCTTCTGGCGGATCTCGCCGGCCCATTTCTCG
CGCACGATGGAAGAGCGGGTCAGTTCAGCAATGGCCTTAGCCGCCTTGCTGTACAGCGCA
ATGCGATCGGCTGGGGAAATGTTCTCATCGTCCTGGTCGGCCGCTTCCTGGAACTGCAGC
AGCGCTTCGAACAGGTCGGTCTGCAGCAGGCCCAGCAGTGCACTACCGCGCTCGGCGGCA
TTATCCGGCGCCTGCTCGGCCACCAGCTTCATGGCCTCGGTGCTGGCACTGATCGAGGCC
AAGCGGCGCTTGAGCCGCTTGGCCCGCTCGTTGACGGTGGTCTTGCTGATCTCATAGCCC
TGCTCGCCGAGCCATTCAGACAGCGAAATGCTGCCGCCGAAGGCATTGGCGACCAGGCGC
CGATCCAGCTCGTCGCGCACCTCGGCCGGCAATAGGTCGATCTTGCTCACGGGAGGCATG
GGATCACCAATACTTCGGTGGGCGCGCGATGCCCGGCCCGCAGTCGATGCTGTACTCGAC
AATATCCACACCGTGGCGCGTCAGCTCAGCCGACCACGGCCCCGAAGGGGATTTGGTGAT
GTCGATCAGGCGACGGGTGTCCAGGTAATCCAGCTCCCTGCGCACTTCCAAGGCGGTGGC
ATCCGGATACATGTCCTGGGCGGCGCCAGCCAGGACGGCTTCGCCGATCGGATAGGGGCG
AGAGCGATCCAGCACCAGCAGCATCAGCCAGCGCAGCTGCTCCCGGCGCAACTTGCCCAG
ATCGGGCCCCTGATTTCCGTGACTCACGACTTGCTCCCCTTGTTCTGCATGTTCTTGATT
TCCGACGCCACGGCATCGAGCTTGGCCTCGATGACACTCTGCCCACGGGCGTAGTCCTCG
CGGCGCACGTAGTCCTTGGCCACTTCGAGCCGGAAGTTGGTGAGCTCGCCCTCAACTTCG
CGCCAGCGCTTGCTGTCGTTGATCAGGATGGCCAACTGCTGATCAGTGCGTTGCTGCAGT
TGGTTGACCAGCCAGCGGCCGCCGGCGATCAGGCCGCCGAGCAGCGTGATGCCGATGCCG
GCGAACCACACCAGGTAGAGCGGTTGCACTTCAACGATCATGGACTGGTCTCGACGGAGA
GGCGCTGTCCAGTGAGGGCGCTGATGGAGCGCTGACAGGCCCGGACGTGTTTGTCGGCGT
CGCGCCCGACTCGAACAAAATCGCCCGCAACCTCTGCTCGTAGTTGGGCGCTCGCATCAC
GTTCGACGGCGCCAGAGACGGCTTCGGACAAGCGGGCGGTGTGGCAGGTGGCAAGGTCGT
TGCGCAGCCTGAGATTGCCAGAATGCACGTCAGCCACAACAGCAGCTGGGATGGACGCGG
ACGCCTCCCGATCATGTTCATGTTCGTCTCCGATCTGGGCCATCACCGTGGCCTGGGTGT
GCTCGGTGTCGCGAGCGCTGCGCTCGTCTTCCAGCTGCGATTGAAGGGTGGTCAGGCGCT
GCTGGGACGTGGCGTCGCGAGCCTGGGCATCCAAGGCATTGCCGCGGTAGAGAAGGGCCG
CGGCAATGGCCACCAGCAGGAGCACCAGCAGCAGGGCGATCGTTACGATCAGTGCGCGAA
TCATCAGTACCGGCCCTCGCACATCGCGCGCTCAGCCGTGCGGCGGCGTTCAAGTCCTTT
GTATGGCCGGCCGCCGGCGTTGGCCCAGTTGCTCAGCTGGGCGCATGCAAGATCCCATCG
GCCTTGGTTGGCGTAGACACGGATCCGCGGCTGCTGGCCGTTGCGCAGGGTGCACAGGCC
GTCCTTCACCCCGGCGCCGCCAGGGCCCACGTTGAAGGCGAACGACGTCAGGGCGGCTGC
CTGGTAGTCGGTCATCGGCACCTTGATGCAGCTTTGCACGGTGTTCCAGGCGACACCAAG
GTCCGACTGGAGCAGGCGCTCGCACTCTGCGCGGGTGTAGGTGCGCTGTTCGACGTTTGC
CGTATGGCCGTAGCAAACCGTCAGTTTGCCCACTACATCGCGGTAGGGCTGGGCCGAGTA
GCCCTCGAAGGGCTGCACCAGCCCGAGCAGCAACGCCAGCATGGTCGCCAGCATTCCGCC
CGCGATGGGCACTGCCTTGCTGCCGGGTTGCTCTGCTGCCATGCGCCATCTCCAGGGAAA
GATGGCCGACGGGCAGACGAGGATGCCCGCCGGCCAGGTGCGCCATGCGCACACCAAACC
GATGGGCAGAGTTTCAGGATTTGAAGGTGCGCCGTCTTTGAAACTGGTTTCGAGGAACCT
CGCGCGCGCGCGTGAGAGTGTGGCCTTTCATTGCGATCAACATCACAACGGGTGGACCGT
CAGATCTCGATCGCCCCGAGTCAGTCTGGAACAGCTCGTGAATTCACTTGGTTCTGTTGC
CTGTGCGCGTGCTCGGCAGCAGGCTGACTGAAAAGCCTCTCGAGATCCTCAGGCGGGAGC
TGGATGCCATCCATTTGGAAAATTCTCTGGAATGTTCCATCCGTATTGAAGACCAGGATG
ACCTGCTTACTGGAGCTGCGCACATTGCCAGTCCAAAGACTGACTTTCGACTGGATGTAT
TGCCAGGTGTAGCCAGTAGCGCCGCTTGCCCCAACCGATGATCGCAGTGGCGGCGCTTCC
AAGAGGGCGGCCGCCTCGCTCAGCGTTGTTTTTCCGATGACTAGATGCTTGAGATTCTGG
TCTTTGAAGTCCTGGCCAATTACCGCCTTTGCACCGAGCAAGACCAACAGAACCGCGAGC
GAAAAAACCAGCTTCTTCATGACGCCTCCTTGTCCGATTTGAATTCTGCGCATTGAAAAA
TGCGACCTTTAAAGCTCAACAGCAGGTCATCTACGGACTCAGGTCTTTGGCTTACGCAGT
CCCCGAGAAGACCCTTCTTGGGTTTCCTTTGCCAGCAGTGCAGTCAGCATGTTCAAGGCC
ATTACGCGACCGGGATCGGACAGCGCCCAGAACGTATCCACCACGTCATTGAACTGCTCT
ATCTCAGTGTCCGTCATGCCAGGGCGCGCGATGCTGCGTTGCCCCGTCAGCACGTAAAGC
GGATCCACTCCCGCATCAGCAAGCGCAGCCAGCTTGGCGGCAGGAGGGCTGGATGCATCT
CTTTGCCAATCAATCACGGTGTTCTTCTTCGCGCCAGCGAGTTCTGCGAACTCAGGCAGC
GTGAGGCCCAAGCGTTCCCGCTCGCTCTTCAGACGGGTTCCGATCGTCATACGAAATTCC
ATGCCATATGTGTTGACAGGCACGGAAATCCGTACCATGATTACTTCCACTGGCAGCGCC
CAAAGCAGCCAACCAATGGAACAAGGATCAAAGGATACACGCGATGAGCGAACCCGCCCC
CAGCCTGGATCTTCACCTCAAGGTCCGCACCGCCTTCGTTGGCAAGGGCACCAGTCTCCG
CGGCTGGTGCATGGAGAACGGCGTCCCGCCGCAGAACGCCCGAGACGTCCTCATCGGACG
CTGGAATGGCCCGAAGGGTCAGGCCCTGCGGCGCCGGCTGCTGAAGGCCGCAGGCCTGAG
CGCCTCAGCATGAGCACCGCCGGCCGCCCCCTGGACGAAGTCCCGACCCGCGAACTGGAG
CTGCTGCTTGCCTCGGCCCGTGACCAGTACGCCACCGCTGTGAACAACTGGCAGTGCGCC
GTCGAATCGGACGAGCCGCTGGCCCACACCCTGCCGCTGGCTGGTGCCGTGGACGCGGCC
GATCGCCGCGCCGTTCGCATCCTGAAGGAGCTGGCCCGCCGCCAGCAGGGAGCTGCGGCA
TGAGTGAGCAAAGCATCTTCGCCCGCCTGCTGTTCGCCTTGGCCGGTCACAGCCGCACCG
GCCTCCGCCTGAAGCCCATTGCCGACGGCATCGGCGAATCCCCCAGCACAACGCTGCGCA
ACCTGCAGCGATTGGCCGAGGACGGCCTGGTCGAGCGCTCCCCCTTCGACCAGGACAACT
GGCGCCTGTCCCCCCGAATTGTCCAGATCGCCCTGGCCCATCAGGCCGAGGTGGCCCGCG
AAGAACGGCAGCTGGACGACTTCAAGAACCGCTACAGCCGTAGCCCCAACTGATGACGAG
GATCGAAATGGCAGAGAAGCAATCCACCAAGCGCGGCGCCAAGCCGCTCGCCCAGGCCGA
GCCGGTAGGCACGGAACTGGACACGGGCAAGCTGGTCGAGCGCAGCCAGGAACTGCAGGT
GATGGCGCAGGCCGAGGCGCAGGTGAAGAGCCTGGCCACCACACTGGGCTACGCAGGTGC
CTTGGACACCGAATCGCTCTGGAGCATGGTCGAGTACCGCCAACGCCGCTCCGTCGAGGA
CATCCTCGAAATGGGCCGGGGCCTGCTGCTCATCAAAGAGCAGACCGCGCATGGTGAGTT
CCAAGAACAGATTGCGACGCGAGGGTTCAACTACCGGACGGCGGCACGCCTGATGACCGT
CGCCCTGAAGTTCTCCAAAAGTGACACGGTGTCACTTTTGAAGGCCGCCGGCACCCAGGC
CAAGGTCCTGGAACTGGCGGTTCTGGACGATGAAGACCTGCAGGCGCTGGAGTCCGGCGA
CTCGGTTGCAGGCATCACCGTGGACGATGTGGAGCGCATGAGCGCCAGCCAGTTGCGCGC
CGCCTTGCGCGAAGCCAGGGCAGATGCCGACGCAAAAGATCAGCGCATCAACAAGTTGAG
CGAGGATCTGAACAAGGAGTCTGAGAAGACCCTCAAGGCACAACGTCGCTGGAAGTCCGC
CACTCCTGACGAGCAGCTGGTCACCCTCAAACAGTCGGTCACCGAGGCAGAGCAGAACGT
GTTGGCCGCCATCGGCAGCCCGAACAGCGGCCTGCGTGCCTCGTTCCAAGCACTGGCCGA
CTTTGCCCGCGACAATCACCTCGAGGAAGATGCAGCGCTGTTCCTGAGCGACGTGATCGG
CCGCGTCCTCACTTCGGTGCGCATCGCCCGCGACGATGAGGAACTGGCCATCGCGATCCC
TGTCACCAACGACGCGGGGATCTGACGTGTCCGAGGTCCTCATCCAGGCTGCGGCCAGCC
AGTTGCTGGCGGCGCCGCACGGCAGCAAGGGGCGCATCGCCTCCGCGCTGGCCGAGCAGC
TGGGATGCTCGGTCCAGACGGCCTACCGTCACCTGTCGAAGGTGACGGCAGCCCTCAAAC
CCCGCAAACGCAGGTCCGATGCGGGCGAACTGTCACTTACCCGTGACGAAGCGGCCTCGA
TCGCGGCCATCGTGGAGGAAACCCGTCGCCTCACCGGTACCGGCGCGCTGCCGGTCGAGG
AGGCCGTGGATGCCTTGCGTGCCAACGGCAGGATCGAGGCAATGCGCGTGGACAAGGCGA
CGGGCGAGATTGTCCCGCTGAGCACCTCGGCGATCTGTCGCGCCATCCGCCATTACGGCT
TCCACCGTGACCAGCTGGCAGCGGCCACACCGGCTGCACGGCTGTCCTCCCCGCATCCCA
ACCACCTGTGGCAGATCGACGCCTCGGTCAGCCGCCAGTTCTACCTGGCTGATGACGGCA
CGCGGGTGATGGACAAGCGCGAGTTCTATCGCGGCAAGCCCGGCAACTTCACCAAGATCG
CAGAACGCCGCCTGTGGCGCTATGCCATCACCGACCACGCCAGCGGTGCGATCGAGCTGT
TCTACGTGCTGGGTGCCGAGAGCAGCGCCAACCTGCTGTCGGCCCTGATCCACGCAATGA
CACGGCGCGAAATCGGCACGATGCATGGCGTTCCCAAGCTGCTGATGATGGATCCCGGCA
GTGCCATGACGGCCACCAGCACCAGCAGCTTCCTGGCGGCCTGCGGTATCGAAACGATCA
TCAACGAAGTCGGCAATGCACGCGCCAAGGGGCAGGTCGAGAACGCGAATTACCTGATCG
AAACCCACTTCGAGGCCCTGCTCAAGCTACGTTCACCGGTCACCAGTCTGGAGGAAATCA
ATACCCTGGCCCAGCAGTGGGCACAGGCCTTCAACGCCACCCGCATCCACAGCCGCACCG
GTTACACGCGCCGTGATGGGTGGCTGCGCATCACCCAGGACCAGCTGCGCCTGGCACCGG
CCGTGGAGGTGCTGCGACAGCTGGCCACCAGCGCGCCCAAGGCCTGCACCGTACGCGATT
GCATGATCCGCTTCCGGGCACAGCAGTACGACGTGCGCGGTGTGCCCGGCCTTATCAACG
GGCAGCGCGTGGACGTGGTGGTCAATGCTCTGGATCCGGAGGGCAGCGTACGCGTGCTGA
TGCCAGGCACGGAGGACTGCGCGCCTGTGCACTACATCGCACCGCGCATCGGACGCGACG
ACTGGGGCTTCCTGGACAGCGCTGCCCAGGTTGGCACGGAGTACCGGACGGCTCCGGAGA
CGCCGGCCGACGCAGCTCGCAAGGAACTGGATCGGCTGGCCATGCAGGTTCACACCGATG
CTGAGGCCGCTGTGGCACGCAAGGCCAAGCGCGTGGCCTTCGGGGGCCAGGTGGATCCGA
TGAAGCACCTGCGCGAAGCCAATGTGACGCCGAGCCTGCCGCGCTCGGGCCGCATCGCCC
AGGTCGATGCACCGCAGGTGCTGGCGGCCCAGCGTATCGAGCCTGCGCCGATCCGCGCCG
AGCTGCCGCCACTGAACCATGTGGAAGCGGCCATGCGCCTGAAACCGCTGGTGGAGGCCG
CCGGTTCGGCCTGGTCGCCTGAGCACTACGCCCGTACCGCCCAGCGCTGGCCTGAAGGCC
TGCCGGTCGATCAGGTCGAATCCTGGGCACACACCCTGGCAGCACCGGATCGCGGTGGCC
TGCGCCTGGTTGAAGGGGGTGTGGCATGACGCTGCGCCTGAAGCGCCTGCTCACCGACGC
AGGCATCAAGCAGGGCGTGCTGGCCACAGCTGCCGGCCTGAGCCGACCGGCCCTCAATGC
CCTGATCAATCACGGCCAGCTGCCCACCAGCTGCGATCCGGCAGTGGTGCGCGCTGCCAT
CAGTTCCTGCCTGACCCAGCACGGCGTGACCGACTCCCACTGGCATGAAAAGGAGGGGCC
GACGTGCTCCAACACGCCGGCCCCAGTTTCCCCACCGCAAGACACCGATAACGACAACGA
CATTCACGACGAGGAAGATCCCATGCTACTGCGTTTTCAGGCATTGACCCCACAGGCCAA
GCGCCACTTCGGCCTGACCACCAATCCCTTCGCCGATCCGGCCAGCGCCGACGAGGTGTT
CCTCTCCCCGGATATCCGCTATGTCCGCGAGAGCATGTACCAGGTGGCCCGTCACGGCGG
CTTCGCCGCGGTGATCGGCGAGAGCGGTGCCGGCAAGAGCACGCTGCGCGAAGACCTGGT
CGATCGCATCCAGCGCGAGGAGCAGGCCGTCATCGTGATCCAGCCCTACGTGCTGGCCAG
CGAAGGCAGCGATGCGGTGGGCAAGACCCTGCGCAGCCACCACATCGCCGAGGCGATCAT
GGCCGCCGTCGCACCGCTGGCCAAGCCGAAGAGCAGCCCCGAAGCCCGCTTCCGCCAGCT
GCACGAGTCGTTGCGTGACAGCGCCCGCGCCGGTCACAGCCACGTGCTGGTGATCGAAGA
GGCCCACAGCCTGCCGCTGCCGACCCTGAAGCACCTCAAGCGCTTCCGCGAGCTGAAGGA
CGGGCTTCGCCCGCTGCTGTCGGTGATCCTGATCGGTCAGCCCGAGCTGGGCGTGAAGCT
CTCCGAGCACAACCCGGAGGTACGCGAAGTCGTACAGCGCATTGAGATCATCACGCTGCC
GCCGCTGGACAACGAGCTGGGTGCCTATCTGGCGCACCGCTTCAAGCGCGCCCAGGTGCC
GCTGGACAAGGTGGTGGAACAGAGTGCCATCGACGCGCTGCGGGCCAAGCTGGTTCCTTC
GCGTGGCGCAGGCTCGCTGCTTTATCCGCTGGCTGTCCAGAACGCGCTCACCGCCGCGAT
GAACCGCGCCGCTGACCTGGGCGTGCCGACCGTCACCGCTGACGTCGTGCGGGGGGTGTG
AGATGCGCTCGGATCTGACCATTTCGCTCAAAACCGCCCTTGACCTTGTCGCTGATGAAC
GTCACCGGCAGGTCAATGAGAAGGGCTATTCCGCCGAGCACGACGACGAGCACGCGCAGG
AGGAACTTGCAGCAGCTGCGGCCTTCTATCTGCTCCCGTCGTGGATGAACCAGGACGTTG
TCAGTGTCGATGCGAACGGTGCGATGGAAATCGCCCCACTTCAGCAGTTGGTTGCCGGCA
GCGCATTCAACCCCAGCGCCTGGGAGGGCCTCAGTCGACTGGAGGACGATCCAGAAGGCG
ACGTTGATATCCGTATCCAGAACGTCGTTCGTGGCTTGGCCCTTGGCACGGCTGAGCTGG
AGCGACTGCTGCGCCTTCGCGACGAACAGGAGGGCTGCTGATATGGCGATCCGAACTGAA
GGCTGGCCGGCCGCAGAGGGCATGGTGAGGGTACCGGAGAGCGAAGCGTGGGCGTTCGCA
AATCAGGTCATCCTGATTCCCTTCGAAATTCAGGATAAGCCCGAGCCGATCAACGTGGAC
ATCCTGCAGGTAGTGATCGTGCCGCGCGCCAACTGGGAGCGCATCACTGCCCATGTTCCG
GCCGATGTGCTGCGGCGTGAAGGGGTGGCTCATGGCTGATTTCAACACTTCTGGGTCGCA
GTACCTGCGCAGCTTCGCTTTCTACTTGATGCGCGATGCCGAGCTGCCCGACCGGCAGGT
AACGGTGATGCACCGCGATCTGTTCCGCCGTGCCGGCATCGAGTGGCGCGACGGCCAGAG
CATGGCCTCGCTGCTGGACAACCTCAACCTGCAGCAGCTGCGAGCGCTGGTCGACCAGCT
GCGCGACGGCGATGACGACGAGGAGGAGTGATGGCCGTTCCGACCCTCCAGCGTTGCCTT
GGCCAGGTGCGCAACCGCAACGGACACAGCGCCCAGCACCCACAGCGGAAGAAGTCCATC
GGGGTGCTGGTGCAGGACTGCCACATGTTCCCCACAGCGTCGCGAGTGGGGGCTATCCAG
GTACAGGACCCTGACTCCAGGCGTGAGTACCTGGTCGAGGTATGGATCCACAGCGGCGTG
CTGGTGATCTCGCAGAGCACCGACAAGCGCTGGCTACTGGAACTGGACGAGATTCTGGAC
CTGGCGATTGCCGCCGGCATTGATCGGGGGGCCATCTGACATGCAGCTAGCCCTGCTACC
GCAAGAGCTGTCCCCACAGACGGTGCTTTTGCAGTTGCAGGGCCGTCGCGGCGCCGTCAA
CGGCATCACCGCCCGCGACCTGGTGCAGCAGATCACCTCACGTACCAGCACCGCCGACGA
GCGCCGCCTGCGCCAGATCATCGAGCAGCTGCGGCGCGAGGGGCACCCGATCTGCGCCCA
CCCGGCTCACGGCTACCACCTTGCCGCCAGTGCGGCCGAACTGGACCGCGCCTGCACCTT
CCTGGTCGGGCGCGCCATGACCTCCCTGGAGCAGGTCAGCGCGATGAAGCGCGTTGCGCT
CCCGGATCTGTACGGACAACTCGGGCTGGACAAGCCCGCTACCGACGAGGAATCCAACCA
TGAACCATGAACGTAACTCCGATGTGCTGTATGCCGCCGCGAACACTGCCCGCGAGCTGG
AGAACAGCGGCATCGAGATCTTGGGCCTGCACAGCAATGGCCGTCGCGCGGTGCTGATTC
TGGACCGCCCTCCCACGATGGTGGGTGGCCACCTCAAGCGCCGCCAGCCCAACGGCAGCG
GCGGCCAGGACCGCGTGATGGCCGCCGAGTACCAGGGCGTGCAGCTGGAGTGGACCCAGC
GTCCTCCGGTGCTGCGGGAGGTGGCTCATGGCTGAGCGCGGCCAGTTCCTGGTGGTCCCT
GCTGAGTGGGTGGGTGGCGACACCTTCACCGACTCGGACAGGGCGATCGAAGACGCCCAG
GCCCGCAGCAAGGTCGACGGCAAGCATCGCGCGGTGGTTTGCGTGGTCGCTCGCACCACG
CCCAGCCCTGCACCGGTCATCGTGCTGACGCGTACGGAAGCCGGCATCACTCAACCGCAG
GTCGTTCAGCCATGAGCGCCATCCCCAGCGTCGCAATGCAGCACGCCATCGCCCTGTCAC
TGGGCACCAGCGTGGTCCGTTCTGCGGATCTGATCGACCGGGTGATGGAGCACGGCTTCC
GATCCCGCTGGCGTGTGTCCAACGCAGTCTCCGCGGCCTTGGGATGCGGGATGATCCTGC
GCGTTGGCGAGGGGCTGACCCGCGACTATCGCCTCAACCCCGACTGGAAGATCGACCAGG
CGGCGTTGGCGGCCGCGCAGGCACAGCGTGTGCGCGGTACCCGGCCGGGTATGACAGGGG
CGCAGAAGGCCCGATCTGCTGCTGGCGGTTACGAAGGTCCCGCCTTCGACAAAGGCCCGC
TGACGCCCTCCATCGGCACCGTGTGTCAGTCCCAGGAGGATCTGGAAGGCGAGCTGCCGC
CTTACCTCGGTGGTCGCCTGGTCGATTCGCTGCATAACCACTTCGATCGCATCTTCGGTG
GGGTGGAGTGATGGCACGCACCGGCCGCCAGCGCTACGACCACCTGCGCGCGATGCGCTT
TGCGCTGTGGGCCCGTACGCAGAATCCGCGCCACCTCACTCCGCAGCGCATTTCCGGCCT
GCTGGGCATCTCGCTGGATGCGGCCCGCCGCTGGCGCGCCGACTGGTTCACCGCCACCAG
CCCTATCCATGTCGAAGGCGTCCCCGATGTCCTTCGGCCCACTCAACCGTTTGTCACCCC
CGCCGCCCAAGGAGGCGCCCAATGACCCCATCCATTCCCGAAGGCTACCGCGAGGACCGT
AACGGTCGGCTGGTGCCCGAGGCACAGATCAAGCCGATCGATCTGGCGCGTGACCAACTG
GTGCAGGAGAAGATCCAGCGCGCCCTGGAACTGCGCGAAGCACTGCGCACCTTCAAGGCG
GACACGTTCGCCGATATCGGCGCGTTCGTGCAGCTCAGCGGCGAGCAGTACGGCGCCAAG
ATCGGCGGCGACAAGGGCAACGTCAGCCTGTATTCCTACGATGGCCGCTTCAAGATCCTG
CGCGCCTGCCAGGACACCATCCAGTTCGATGAGCGCCTGCAGGCCGCCAAGGCACTGATC
GATGAGTGCCTCAACGACTGGACCGAAGGCTCGCGCGCCGAGCTGCGCACCCTGGTCAAC
AGCGCCTTCAAGGTGGGCCAGGACGGCAGCATCAAGACTGCAGAGGTGCTGTCACTTCGC
CGGCTGCAGTTCGATGACCCCCGCTGGCAGCGGGCAATGACCGCGATCAGTGATGCGGTG
ACGGTGGTGGGCAGCAAGACCTACGTGCGGTTCTACGAGCGCGACGCACGTGGCCAGTAC
CAGCCGATTTCCCTCGACGTGGCCGGAGTCTGACATGCCGAAGATCCGAGACACCTGCAC
CTTCCGCTTCGACGGCGTTCGCGGTGCACTGAATGCCAGCACCCTGGCCCTGGCCGTGGA
GATCGCCGACCGGGCAGCACGGGCCGACGTGGAGATCCACGCGCCCGCCGTGAAGCTGGA
CGGGCTGCGCTTCTTCGATGTCACCTGCGGCAACATCCAGGGCGAAGACGCGACCGCCGC
CCGCTATGCCATCCGTCAGGCAGTGCGGTACATCGAGGCGCGCGGAGACGCACTGCCCTG
GCGCCTGAAGCGCCACATCTCCCAGCCGGCGCTGCTGCACTTCGAAGAACGCACCGACCC
CGAGGTGGCCACCACCGGGCCGCGTCATGCCTGCGTCAACTGCGACATGCCCACCGGTGC
GCCCGAGTCGCCCATGTGTGGTCCCTGCGCTCAGCAGGCGATGGGCGCGATGGCTGCGAC
CACGGCCGAGGCGATCCGGCGAATGGACGGACTCGACTTCATCTGTGGCCTGCGCGACCC
GCAGACAAAGCAGAACGTAGCCGCGGCCATCGCTCGCCAGGTGGGGCATGGCATGGCCGA
GAAGTGTGAAGCACAGGCGGAAGCGGCCCTCGACGTCATTCTCAAGCTATTGCTCCATCC
GCCGGTGGTGGTGTGGCAGGGCCGTTACTCCATCAATCCCTCGGAGAATGACCATGTTCG
TACGTAACCTGGTGCTGTTCCGCTTTCCGACCAGCACCGACTTCTCCGAGGTCGAATCCT
TGCTGCCGTACGGCGTTCTGAAGCCGGTTGGACCGCTCGAAATGAACTCGCGCGGCTTCA
TTTCCCCCTTCGGCCGCGAGGAGCAGGAGCGCCTGTCGTGCCGACAGGGCGACTTCCTCT
GGCTGACGGTGGGTGGCGAGGACAAGATTCTGCCCAGCGCGGTGGTCAACCGTGCGCTGG
AGAGTCGTCTTCAGGTCATGGAACAGGAACAGGGGCGTCGACCGGGTGGCCGTGAGCGCA
AACGCATGAAGGACGACATCTTGCACGAGCTGCTGCCCAAGGCCTTCGTCAAGAACACTC
GCCACGACGCGATCCTGGACCTGACCCACGGCTATGTGGCCGTGGATACCTCCAGCCGCA
AGGTGGGCGAGGCCTTCGTGTCCGATATCCGTGGCCTGCTGGGCAGCTTCCCGGCAATAC
CGCTGAATGCTCAGGTGGCACCGCGCTCGATCCTGACCGGCTGGATCGCAGGCGAGCCGC
TGCCGGATGGCCTGTCCCTCGGTGAATCGGCGGAACTCCGCGATCCGGTCGAGGGTGGCG
CCAAGGTGCGCTGCAGCGACCAGGAACTGCGCAGCGACGAAATCGACAAGCACCTGGATG
CCGGCAAGCAGGTCACCAAGCTGGCCCTGGTGCTGGAGGACGCGCTGTCCTTCGAGCTGG
GCGATGACCTGGTGGTGCGCAAGCTGAAGTTCCTGGACGGCGCGCTCTCCCAGCTCGAGC
AGGCCGACGCCGATAGCCATCGCGCCGAGTTCGACGCCCGCTTTGCCCTGCAGAGCGGCG
AGATTCGCCGCCTATTCCTGGTGCTGGAACAAGCCTTCCACCTTTCAACGAACCCGTGAG
GCCCGGCATGACCATCAAGCGCTACAAGATTGAACGTGACTGGGGCGAAGGCCAGGTACA
GCTTGAGATCGACCACAACATCTTGACGCCGAAGCTGGCGACGGAAATCAACAAGTTCTG
GACCGGTGCCGATGAGCGCCTTGGAGAAGCCGACGGCGACGCGGTACTGGCCGTCATCAA
GATGGCGGGTGCCGAGTTCATGGGGTGGGTGCTGGACGTGAACTCCAGCTACTCGACCGA
GGGTATGCAGCGTGAGTTCGATCAGCTGGAGGGCTGGCCGTCGCCCCACGGCATCCGCTT
GGTCGATTGGGACGACCGGCCCGATCTCGATTCCTGCCTCATGCAGGTCGAGGAAGTGGA
GGTGTCTCATGGATGAGGCCGTGTACGACGACGCAGGGCGTGCCTATAAGCAACTGCATC
TCGGCGGCGTCGATGACGACGACCAGCGCTGCCTGCGTTGCGGATCGCCCGGCCTGGACA
CGGGCTGGGAGTGCAACGACTGCGGCTACGACAACATGCCGCACTACGTTGAGCCAAAGA
AGGACCTGAACGACAGCCAAGAAAGGGGCCGCTGATGCGCCGTGATCCGCTGACGAAGAA
GTCCCAGGTAGCCGCCGTCCTGAAGGACGGTGGCCGTATCGTGCCTGGCGTGCGCGAAGG
GCTGCTGCGGTTGCTGGACCATGCGGGTCAGGAAGTGCCGGCATGGCAGACCGCCCTCCG
GGCCGGTCAGGGCGCAAGGAGCAAGGCATGACGCGCGCTCGCAAGGCCGGCGACGGCCGT
AACCGGGTGCTGGCCGCGATCCACGCCGGCGCCAAGAAACTCGGCCTCTCCGAGGACGTC
TACCGTGACCTGGTTGAGCGCGTCTCCAAGGAGCACGGACCCGCCCAGCGAAGCGCCGGC
AAGTGCGATCGCCGGCAGCTCGATGCGATCGCCAACGAACTGCGCCGCCTGGGTGGCATC
CCCGCCAAGGCAGCGTATGCGGCCAAGCGCTGGGCCGGCCGGCCCAAGGGCGACCTGTCC
CCGCAGCTGTCCAAGATCGAAGCCCTGCTGGCTGATTCTGGGCGTGAGTGGGAATATGCC
CATTCGGTGGCCCGCCACATGTTCAAGGTAGGACGCCTGGAATGGTGCAACCCGGATCAG
TTGTCCAAAGTGATTGCCGCTCTTCAGATCGATGCCAATCGCCGCGCCCGGCGGGAGGCC
CCTTCGGCATGAAGTCGATGGAGGCCCGCCGCAACGAGCTCTTGGCCAATGCCGCTTCGG
CGGCGGCTACGGCTGCGCGTGCGCTCGGCCTCGGCGACGACTTCGCAGAGCAGATCGGCG
CGGCGGTGGCGGACACCTTGGCCGAAGACTGGGGCGGCCAGACCATCTACTTTCCCCAGG
ACGCCTCATTCAAGCTCAGCCCACGCGAGCGTGAGATACTGGACGCCCACCGCAATGGGG
CTACAGTTCCGGGCTTGGCGAAGCGATACAGAATGTCTGAGCAAGGGATCCGCAAGCTGC
TCGCCAGGGCGAACTTCCGGGATCGTAACCTCAATCAGATGAGTCTGTTCCGCACAGCGC
CCTGATTGCACCAGGCGCAATGGCTTTCCATCTCGATCCGCCATTGCCAGCTTTCTTCCG
GGGTCTTCCGGCTAGATATCTCGCAGCCCCCCCTGATATATCTCACCCCTGAACAGATTC
GCCATGGATGCCCAGCACCGTCTCCGTGTAGTTGCCGTGCGCTGGCAGCAGGCCGAACTG
CGTGACCTTGCGCTTCACGCCGGCAACGAAGGCGTCGGCGCAGGCCGAGTAGCAGCCGCC
GTCCAGCACGGTATCCAGCCCATGCTGGCGGATGATGGCGCCCATGCCCACGCCACCGGA
GGCGGCCCCGCCCGGCGAGTTGCGGAACACCACCTGGCGCAGCGGCGTACCACGGGCCTG
CGCGGCCAGGATGTAGGCCTCCAGCGTCTGCGGATCGGTCGCCAGCACGTTGCCGGTGTA
GTAGAGCGTGTCTCCATTCACATGGAAGGCACTGGCATGGGCCTGCGGCGCGGCAGCGAT
GCCGAGAAGTGCAACAAGGGCACTGCCGAGGACGGTGGCGCGACGGGTGGGGAGGGCGGG
ATATCGATGCATGCGGAGTTCCACGGAAAGGAGTGAAGTGCGGTTGCCGCCCCTTTTTCG
CTGCATGAACACGCTGATGCGGCGTGGTTTCAACACGTTGCAGCCTGGGCAGGGCGGGTC
GCGCGCGCTCGGCCGTTGGACTGGCCGGGCGAGGAGGCGACAGGCCGCCTCTCCAGACCG
CTAACGCAGCTGCGGGGGGATCTCCCCCAGTCATCGCGCTCGGCTGACCATGCAGGCGAC
GGGGCGCAGCGTTTGCGCCGCGCGGGTTACCATGTATGCATCACCTGCTGGAGCCTTCCC
CCATGAGCGCTGAAATCCTTGTCCCCGTGTCCTTCGGCGAGCTGCTGGACAAGATCTCGA
TCCTGCAGATCAAGTCCGAGCGCATCAGCGACGAGGGCAAGCTGGCCAACGTGCGCAGGG
AGCTGTCGGCGCTGGAGCAGACCTGGATGGCGCACCCGGCGGCGGTGAAGGACATCGCCA
AGCTGCGTGCCGAGCTGAAGGCGGTCAACGAGCAGCTGTGGGACATCGAGGACGACATCC
GCCTGAAGGAAAAGGCGCAGGCGTTCGACCAGGGCTTCGTCGACCTGGCGCGCAGCGTCT
ACCTGCGCAACGACGAGCGTGCGCGCATCAAGAAGGCGATCAACCTGGCGCTGGGCTCGG
CGTACGTGGAAGAGAAGTCCTACCAGGATTACGCGCAGCGCGCGTAATCCCGGCGGCCAA
AAGGGGGGGGCCACGTCACGCGTGGATGAAACCGCAGGGCGCAGGCCAACGCCCGGCCGG
CCCATCACCCCAGATGATCGGCCACGTAACGCTCGAAAGCCGCGATGCCGTCTTCGACAG
TGATCAGTTCCATCACATCGTCGAACTCGATCTTGGTGCCCCATTTCAGATCGGCAGCCT
GCTTGGCCAGGTACTTGCGTGCGGCGTCGTCGTAGCGGTCCACGCAGTAGCGGCGGTCCG
AGTACGGTCCGCTGCGGTTCGGGTTGCTGGCCGCATGCAGGCCCAGCACCTTGGCGCCCA
TCGCGTTGGCGATGTGCATCGGGCCCGAGTCCGGAGTCATCACCAGGTTGGCGCGGGCAA
GCAGGGCAGGCAGCTGCTTCAAGGTGTCCTTCCCGACCAGGTCCAGCGCCGGCGTGAGCA
GTTGTGCCTGGATGGCATCGGCCATGCTGCGCTCCAGTTCGCTGCGGCCACCGCACAGCA
CCACCTGCCAACCACGCTGCGCGGCGTGGTTGGCCACGGCTGCATAGCGGTCTGCATACC
AGTTGCGGCGCACGTGGCTGGAACAGGGCGAGATCATCAGCACCGGGCGCCCATCGTCCT
GCCATTGCGCAGCGGCCCAGTCATATGCGGACTGGGGCACGGCCAGGTCCCAGCTGACCT
CGGTCTGGCGCAGGCCCAGCGGCTCGCAGAAGCTGCCGATGGCATCCAGCACATGGACGC
CGGGGCGGTCTGGAATGCGCTCGTTGATGAAGAGCCCGTGCAGGTCCTTGGAACGGCTGC
GGTCGTAGCCGATGCGGCGCTCGGCGGGAATGAACGCCGACAGCAGGTTGGCGCGGAACG
CCACCTGCATCTGCAGCAGCGCTTCAAAACGCCCCGGTGGCAGCTGTTTGCGCAGCTCCT
TGACCCCTGCCATGCCGCTCTTCTTGTCGTAGGCGTGGAAAGTGACGCCGGGCAGGCCAT
CGAGCAGTTTGTGGCCGACCTTGTCGATGATCCAGTGGATCGGCGTGTCCGGACGCGCAG
CCTGCAGGGTGCGCACCAGGGGCACCACGTGGGTGACATCGCCGAGTGCGGACAGGCGCA
GGAGGCACAAGGAGGAGGACGCTGATGCCATGTGTTGTTAGACTCAATGAAATGGTCGCA
TTCGACGCCAATGAAGCGCTGACGCCATGCCGCGAGGGTCGCGGCATCGGGGCCATTCTG
TTCGACCGCGAGCGGCTGCGGCAAGCCGAGGTTGGCCTGTTCTCGCCCCAGCACTGGGGC
AGCAAGGCCCGGCCGGTCGGCGACGGCGGCCGCGGCAGCGCCTGGTTCATCGATGCGCCG
TTCGGCGCCAGCGTGCTGCGCCACTACCTGCGCGGCGGCCTGGCAGCGAAGATCAGCCAT
GACCAGTACCTCTGGCGTGGCTCGGACCGGACCCGGAGCTTTGCCGAATTCCGCCTGATG
CGCGCCCTGCGCGAGAAGAAGCTGCCGGTGCCCCGGCCGATCGCCGCGTACTACATGCGC
GAAGGCCTGCGCTACCGGGCGGCAATCCTGATGGAGCGGATCGAGGGCGTGCGCTCGCTG
GCCGACCGTGCGCTGGTCGCCGGACGGGGCGCGCCCTGGGAAGAGACCGGGCGGCTGATC
GCCCGCTTCCACCGTGCCGGCCTGGACCATGCCGACCTCAACGCGCACAACATCCTGTTC
GATGGCAACGGCCATGGCTGGCTGATCGACTTCGACCGTGGGGTGATCCGCATTCCGGCC
ACCGCCTGGCGCGAACGCAACCTCAAGCGCCTGCTGCGCTCGCTGATCAAGCTGCGCGGC
GAGCGCAGCGTGGAGGACGTGCAGAAGGACTACGCGCGGCTGAGGCGCGCCTATGACATG
GCCTGGAACCGGGGCACCTGATGGGCTGGTCGTTGCGTTTCCTCGGCGTCGGCAACGCGT
CGGCGGTCGAGCTGGGGTCGCCGATGTCGGTGATCGAGCGGGACGGGCGGCCATGGCTGA
CGATCGACTGCGGCGGCGAAGGCCTGACCGCGTTCAAGGCGCACTATGGGCACATGCCGC
AGGCACTGTTCGTCACCCATGTGCACCTGGATCACGTGGCCGGTTTCGAGCGGCTGTTCG
TCGATACCTTCTTCAGCACGCAGCGCCGCGGCAAGGTGCGCCTGTATGTGCCTGCCACCG
TGGTGCCGCTGCTGCACAAGCGCATCGGTGACTACCCGAACGTGCTGGCCGAGGGCGGTG
CCAACTTCTGGGATGCGTTCCAGTTGATCGTGGTGGGCGAGGCGTTCTGGCACGAGGGCG
TGCGCCTGGAAGTATTCCCGGTACGCCACCACTGGCCGGAGACGGCCTACGGCCTGCGCC
TGCAGGGCGCGCTGACCTGGAGTGGTGATACCCGGCCGATTCCGGAGATGCTGGCCCGCT
TCGCCAATGACAACGAACTGATCGCCCACGACTGCGGCCTGCACGGCAATCCGTCGCATA
CCGGTGTGGACGACCTGGAGCGCGAGTACAGCGCGGAACTGCAGGCGCGGATGATGCTCT
ACCACTACGCCAGCGTGGCTGATGGTGTGGCGCTGGCCGCGCGCGGCCACCGCGTGGCGC
AGCCGGGGCAGTGCGTGCCGCTGGCAACCCCGACTGCACCGCACGTGCTGGCGCAGGATC
CGCCGTGAGCGGTGCCGGCCAGCCCGCCGACGCGGCGCTGGCCGCCGAGCTGGAGGTGCT
GGAGCGCGCGCTGCATGCGCCTGCGGTGCGGGCCGATCCTGAGCGCCTTGACGCATTGCT
GGACGAGGATTTCAGCGAGATCGGCAGTTCCGGGCAATGCTACGGCCGTGATGCAGCCTT
GCAGGAGATCCCGTTGGAGCGCGCGCAGGTGCTGATCGAATCGGAACAGTACGCGGTGTG
GTTGCTGGCCGACGGTCTGGCCCAGGTGCGTTATCGCAGCCGCCATTACCTCGACGGCCA
GCCGCAAGGCTGGGTGCTGCGCAGCTCGCTGTGGCGCCGGCACGGGGATGGATGGCGCAT
GCTGTTCCACCAGGGCACGCCCGAGGCACGGTAGGACCGGGCCATGTCCGGCGAAGGGCG
CCAACCAAGGGTGGCACCTGCCAGGGGCGGGGCGTCGCCGGAAAAGGCGATGGCCCCGCC
GGCTGACCTCGGCGCCCGCGTCGGTCGATACCGTTGCTGCCTTCCGGCCCTGGCGGGGTT
TTCGACCTAGCGTCGCGAGGGGCCGACGGGGCCACCATAGAGACGTCGGCCGCCCGGAGG
GCAGCCAGTTCACGGACCAGGGGAAGCAGCGCGCGATGCGCCAGAGACCACAGCCGGACT
GCGCATCGGCTGGCCGATGGCAGACGCGTAGTCTAGCGCAGGCAGGTGCATCGACGCCAG
CTTCACGCGCTGAATCCGCTGTAACCCGTTCCCGCCCATGGCGGCCCGGGCTACCCGCCG
TTGCTAGAATGCCGGCCAGGAGGAACGGCCTCCCCCACATCGGGAATCAAAGACCAGGAC
GGCCTGGCCCTACCAAGAGGAGGGCCGTCATGGCCTGGATCTATCTGTTGTTCGCCGGCC
TGCTGGAAATCGTCTGGGCCGTGTCCATGAAGCAGTCCGAAGGCTTCACCAAGCTCACCC
CCACCGTGGTCACGATCGTCGGCATGATCGCCAGCTTCTGGTTGCTGGCGGTGGCCATGC
GCAGCCTGCCGCTGGGCACCGCCTATACGATCTGGACCGGCATCGGCGCGGTCGGTGCCT
TCGTGGTTGGCATCGTGTTCCTCGGCGAGCAGGTCAGCCCGATGCGGATCGGTGCAGCGG
TGCTGATCGTTTCCGGCCTGGTGCTGATGAAACTCTCGAGCAGCTGAATGATTTACTTAT
GGCGGGGAAAGGAATCTCCGCTTCCAGCAGATATATGCATTTTCGGCAAGACCATTTTGT
CCGCCCGTTTTATTTGACGTACGTCATGAAAATAACGAGCGTGATTCACATGTCGCTGGC
ACCGACGGTCGCACAGTGCCGCCATTCGTCGGGCGAAACCGGGGAGTTTTCGCCTTGAGG
GACACGCTGTCGTACCTGTCGCCGGGTGCGACGGCGTGAAGATGTGAAGATTTTCAGGAG
TTAATGCCTTCGAACCTTGTTTCCGCATCGGGAGCCGGGGTGGGCCGCATTGTCTCCAAA
AAACCTGCCAGCTGTGCCATCCGGTCTTTTCATGGAGATTTACCGATGAACCGCATTTAC
CGTCTGGTTTTCAATCGTGCCCTTGGGGTAATGCAGGTTGCTTCGGAGGTCGCCCGGAAT
CCCGGCGGAAGCGCGGTCAGCGCAGGGCGGGTGCCGCGATTGCGGGCGCATCAGCTGGCG
GTGGCACTGGCGGCCACGCTGGCCAGTGGATCGGCGCTCGCAGCGTGCAACACGGTGGGC
GCAGTCGTTACCTGCGACCCCGGCACTACGGTCAACAACTACAGCAACGGGACTTCCGGC
ATCACGCTGAATGTCCTGGCAGGAGCCACGCTACGCACGCCTCCGGTTGTAGGCGGCGGT
AATGCAGCGACGTTGAGCGGCGACAACGTGACGGTCAACAACAGTGGCACGATCGATCCG
AGCTCGATCATCCTCGCCTCGCCCGGCCTGGTCGTCGGCAATGGTTCGGCCAACAACAGC
GCGATCGTCGTCAACAACAATGCCGGCGGGCAGATAAAGGGTGTCGTCAACATCGCAACG
CTGCTGGGGTTTGGTGGCCAGGCGCTGGTGGCCCAGAATGTCAATGGCACCACCACCATC
AACAACGCCGGTCTGATCAGCACGTCGTTGATCGGCGTTGGTAGTGTGTCCGACGCGACC
ACGGTGGTGACCTATGGTGGCGGGGCAGCCAATGTGACCAACACCGGCACCATCGACGGG
CGGGTCGGCCTGGGAGCCTCGTTAGCCGCGACGGGAAACACCTTCCTCAATGCGGGAACC
GTCAATGGCAGCGTGCATCTGGGGGACTCGAGCAACGGCAACACCTTCACTGCTGTGGCC
GGATCCAGTGTCTCCAGTAGCACCCTCACCCCTGGCGGCGTGATAACCGGAGGCGGTGTG
ACCGGCGTAAAAGTCGCCGCTGCGGGAAAGGTCGACGCCGGTACCGGAAGCGGTGCGGCC
AACAACGCCCTGGTGCTGCAGAACAGTGCCACGGGGCCGGGGTCGGGTACCGGCGGGGCG
CCGACGTCCGTGGACTGGAACGAGTACCTCAATTTCCAGAGGCTGACCATCAACAGCGGT
ACATGGAACCTGCTGGGTGGCTGGGCTGGGACCGGATCCTTGACGCTCAATGACGGTCTG
GTCAACTTCAACAACAACCTCGCGTTTGGCAGCGGCCTGTTCACCGTCAACGGCGGTGCG
ATCGCGGCCAGTGGTGCAGGCCTGTCGCTGGGCAACAATTTCAGTCTCAATGGTGGGTTG
ACCCTGGGCGGCGCGCAGGGCTTCGGCTTGAGCGGTGTGCTCTCGGGTGCTGGCGGTCTC
ACCGTCACCAATACCGGTGTGGTGACACTGGGCGGCGCCAATCTGTTCAGTGGCGGCGTC
AACCTCAATGCCGGCGGCCTGCTGCTGGGCAATGCGGGCGCGCTGGGCAGCGGCAACCTG
ACCGTCGGTGGCAGCGCTTCGCTGGATACGACGGCGGGCTTCACCCTGGGCAACAATCTG
GTGATCAATGGCGGGGGCTCGCTGAACCTGCTGGGCAGCAATGCGTTGTCATTGAACGGT
TCGATCTCCGGTGCCGGCGACCTGACCAAGAGCGGCGCCGGCACTCTCACCCTGAACGGC
GCCAATGCGCTGACCGGCAGTTTCAACCTGGCCGGAGGCGCGTTGGCGCTGGGCGCGGGT
GGCAGCCTGTCGCCCACCGGTGCGATCACGCTGGGCGTTGGTACCAGCCTCGATCTTTCA
GCGGCGACCAACCAGACCATCGGCTCGCTGGCCGGTCTCGGCGGTTCGGTCAATCTCGGC
AGCCACACGCTGACCCTGGGTGGGCTGGGCAATACCAGCTACAGCGGCACGTTCGCCGCA
GGCACCGGTGGCCTGATCAAGCTCGGTACCGGCGTGCAGACCCTGTCCGGCGTCAACAAC
CTCAGCGGCGGTGTTGCGCTCAACGCCGGCGGCTTGTTGCTGGGCAATGCGGCCGCGTTG
GGCAGCGGCACGCTGTCCGTCGGCGGCAATGCCACGCTGGATGGCACGACCGGGTTGGCG
TTGACCAATGCCGTCAACCTCGGTGCCGGGGCCAGCCTGAATCTGCTGGGCAACCAGGCG
CTCACATTCAACGGCGTGATCGGTGGCGCTGGTGGCCTGATCAAGAATGGCGCGGCAACC
CTGACGCTCAACGGCGCCAATACGTTCGGCGGCGGTCTGGCGCTCAATGCCGGCAGCCTG
GTGCTGGGCAACGGCGGTGCACTGGGAACCGGGGCGCTGAACGTCGGCGGTGCGGTATCG
CTCGACGCCAGCGCCGGCCTCACCGTGGGCAATGGCATCACGCTTGGCGCCGGTGGTTCG
CTCGATGTGCTGGGCTCGAATGCGCTGACGCTGGGCGGTGTCATCGGCGGGAGCGGCAGC
CTGGTCAAGAACGGCGCCTCCACGCTGACGCTGGGCGGCGCGAACACGTTCACCGGTGGG
CTGGCGGTGAATGCCGGAACGGTGTCATTGGCCAGTGGTGGCAGCCTGGCGGCGACCGGC
GCGGTCAGCCTGGCCGGCGCTGGCAGCGCACTGGATATCTCGCTGGGTGGCAACCAGACC
ATCGGTGCGTTGTCCGGCGTGGCTGGCAGCACCCTGTCGCTGGGCAGCAGCACGCTGACC
TTCGGTGATGCCACCAACCAGACCTTCGCCGGCGTGATCGGCGGCACCGGTGGCCTGATC
AAGCAGGGCACCGGCGTGCAGACGCTGACCAGCGCCAGCACCTTCAGCGGTGGGGTGAAT
CTTGCCGCCGGTGGCCTGGTGCTGGGCAACGCCGGTGCGCTGGGAAGCGGTGCGCTGACC
GTCAGTGGCAACGGTTCGCTGGACGCCACTGCTGCACTGAACCTGGGCAATGCGATCAAC
CTCGGCGCGGCGTTGACCCTGCCGGGCAGCCAGAACCTGGCCCTGGCCGGCAACGTCACC
GGCACCGGCAGCCTGGTCAAGAATGGCGCGTCGACACTGACCTTGAACGGTACCAACACC
TTCAGCGGTGGACTGAGCGCAAACGCCGGCAGTCTGCTGCTGGGCAACAGTGGCGCACTC
GGTACGGGAGTATTGGGCATTGGCGGCAGCGTCTCGCTCGATGGCGGTGCCCCGCTGAAC
CTGGCCAACAATGTGTCCCTGGGCGCGGGTGCCGCGCTGTCGCTGCCGGGCTCGCAGGCG
ATCACGCTGGGTGGCGTGGTGTCCGGTGCCGGCAGGCTGGTCAAGAATGGTGCCACCACG
TTGACCCTCAACGGCGCCAACAGCTTCGGTGGTGGGCTGACCGTCAACGGCGGCGGCGTG
TTCCTGGGGAACGCCGGCGCACTGGGCACCGGTGCACTGTCGGTGGGCGCCAATGCCACG
CTGGACAGTTCAGTAGCGCTGAACCTCGCCAACGACCTCAACCTTGGGGCGGGCGCGGCG
CTGGATCTGCTGGGCAGCCAGAACGTGTCGCTGGGCGGTCTCATCAGTGGTACTGGCAGC
CTGGTCAAGAACGGTACGGCGACGCTGGCGTTGAACGGCGTCAATACGTTCAGCGGGGGC
GTCGGCCTCAACGCGGGCCTGCTGCAGCTGGGCAATGCGCAGGCGCTGGGTACCGGCCAG
CTGGACGTGGGCGGCAACGCTTCGCTGGAGGCCACAACGGCGCTGGCGCTGGGCAACACC
ATCGGTCTCGCTGCCGGTGCCAACCTTTCCGTGCTGGGCAACAATGACCTGACGCTGGCC
GGTCCGGTATTCGGTGCCGGTGGGCTGATCAAGGACGGCACGGCGCGGTTGACGTTGTCG
GGCGCCAATACCTACAACGGAGGCACCACCATCAACGCCGGCACGCTGGCGCTGGGCGCA
GGCGGCAGTCTCGCCGCAGCCGGTGCGGTGAATCTTGCCGTTGCGGGCGCGACACTGGAC
ATCTCCGCAGCCGGTGCGGCACAGACCATCGGCGCGTTGAATGGCGTGGCGGGCAGCCAG
CTGGCGCTGGGCGCGCAGTCGCTGACCTTTGGCGGTGCCAGCAATGGCAGCTTTGCCGGT
GTGATCGGTGGAACCGGTGGCCTGGTCAAGACCGGCACGGGCGTGCAGACGCTGTCCGGT
GCAAACACGTTCAGTGGTGGCCTTGCGCTCAACGCGGGCGGGTTGGTACTGGGCGATGCA
GGTGCGCTTGGTACCGGTGCGCTGGGTATTGGCGGCACCACCACGCTGGACAGCACGGTG
GCATTGAATCTGGCCAACGCGGTGAACTTCGGTGCCGGCACCCAGCTCACCCTGGGCGGA
ACCAGTGACGTTGCATTCGGAGGCGTGCTGAGCGGCAACGGCAGCCTGGTCAAGAATGGT
GCGGGCCTGCTGACCCTCAACAACACCAACACCTTCGGTGGCGGCCTGACCTTGAACGGT
GGTGGCCTGGTGGTCGGCGCGAATGGTGCGCTCGGTACCGGTGCGCTGGCGGTCAATGCC
AGCACCACGCTGGATGCAGGCACTGCAGTGACGCTCGGCAATGCGGTCACGCTGGGCTCG
GGCGTCGCACTCACGCTGCCCGGCAGCAATGCGCTGACGCTGTCGGGCGTGGTAGGCGGC
AATGGCAGCCTGATCAAGAATGGCGGCACCACGTTGACGCTGTCCGGTGCCAACACCTAC
ACCGGCGGTACCACCATCAACGCCGGCACGCTGGCGTTGGGCACGGGTGGCAGTCTCGCC
GCAGTCGGTGATGTCACGTTGGGCGCAGGCGCAGGCTTCGATATCTCCGGTGCCGGCGGC
AACCAGACCATCGGCGCGCTCAACGGCGCGGGCGGCAGCACGCTGACGCTGGGCGGCAAT
TCGTTGACCTTCGGTACCGCCGGCAACGCCGCGTTCGATGGCGTGATCAGCGGCGGTGGT
GGCCTGGTCAAGGTGGGCGCGGGCGTACAGACCTTGTCCGGCGCCAATACCTTCGGTGGC
GGCGTGACGCTCAATGCAGGCGGACTGGTGCTCGGCAATGATGCGGCGCTGGGCACGGGC
GCATTGATCGTCGGTGGTGCTGCCACGCTGGATACCACCGGCCTGGCAACGCTGGCCAAC
AACATTGCGCTCAATGCCGGGCTGACCGTAATCGGGACCAATGCACTGACGCTCAACGGC
GTCCTTTCCGGGGCCGGTAGCCTGACCAAGAATGGCAGCGCGACGCTGACGTTGAATGGC
GCCAACACCTACACCGGTGGCACCAACATCAACGCCGGCACGCTGGCGCTGGGGGCCGGT
GCCAGCCTGGCCGCGAGCGGTACCGTCAATCTTGCCACCGGCGCCACGCTGGACCTGTCG
GCCGGCAGTGGCACGCAGCAGTTCGACACGCTGGTCGGCAACGGTACGGTGAACCTCGGT
GCCAACTCGATCGAAGTGGGCGGCGCCACCGATGGCACCTTCAGTGGCTCGATCGCAGGC
ACCGGTGGCCTGACCAAGGTCGGTGCCGGCATCGAGACGCTGACCGGTGCCAACACCTAC
ACCGGCGGCACTTTCATCAACGCCGGTACCCTGGCGATCGGCCCCGGCGGCAGTCTGGCC
GCGACCGGTGCGGTGACGCTCACTGCGGCAGGCACAGGCTTCGATATCTCCACTGCCGGC
GCCAACCAGACCATCGGGGCGTTGAACGGCGTGGCGGGTTCGACGGTGAGCCTGGGGGCA
CAGACACTGACCCTGGGCGGCGTTGGCAACAGCATCTTCGATGGCGCGATCTCCGGCACC
GGCGGCCTGGTCAAGAACGGCGCCGGCAGCCTCACGCTGGGCGGTGCCAACCTGTTCAGC
GGTGGCGTCGCGCTCAATGGCGGCGCATTGGTGGTCGGCAACAACGCTGCGCTCGGCAGC
GGTGCGCTGACGGTGGGAAGCAACGCGACGCTGGATGCATCCACCGTCGTCAGCCTGGCC
AACAGCATCAACCTCGCATCGGGTGCCAACCTCGATCTGCTTGGCAGCCAGGCGCTGACC
CTGGGCGGCGTAATCTCCGGCACGGGCGGGCTGATCAAGGACGGTGCGGCCACGGTGACC
CTGAGCGGCGCCAACACCTACACCGGTGGCACCACCATCAACAGCGGCACGCTGGCGATC
GGCGCTGGTGGCAGCCTCGCCGCGGCCGGCGCAGTGAACCTGGCCGGTGCCGGCACGTTC
GACATTTCGGCGGGCAACCAGGCCATCGGTTCGCTGGCCGGCGTCGCCGGCAGTACGGTG
GCGCTGGGCGGCAGCACGCTGACCCTGGGCGGCACCGTGGACAGCACCTTCAGCGGTGCG
ATCAGTGGCAACGGCGGCCTGGTCAAGAACGGCGCAGGCGTGCAGACGCTCAACGGCGCC
AGCACCTTCAGCGGCGGCGTAGCGCTCAACGCCGGTGGCCTGGTGGTCGGCAACAATGCT
GCGTTGGGTACCGGTGCGGTGACGGTCGGAGGCGCTGCGACGCTCGATTCGAACACGGCG
GTCACCCTCGCCAACAACTTCACCCTCAACAACGCGTTGACCGTCCTCGGCAGCAACAAC
CTCACCCTCAACGGCATCCTCAGTGGTACCGGCTCACTGACCAAGGAGGGTGCCGCGACG
CTGACCTTGAATGGTGCCAACACCTATACCGGCGGTACTTTCATCAACGCCGGCACCCTG
GCACTGGGTGCTGGCGCCAGCCTGGCCTCCTCAGGCACCGTCAACCTGGCCACGGGGGCG
ACCTTCGATCTGTCAGCAGGCAGCGGCACGCAGCAGTTCGGTACCCTGATCGGCAGCGGT
ACAGTGAATCTGGGCGCCAACACGCTGACGATCGGAGGCCCTGCCAATGGCACCTTCAGT
GGCTCGGTGGCCGGCTCCGGTGGCCTGATCAAGGAAGGTTCGGGCACCCAGACGTTGACC
GGCACCAACACCTTCACCGGTGGCACCACCATCAACGCCGGCACGCTGGCGATCGGTGCC
GGCGGCAGCCTCGCGGCGACTGGTGCGGTGAACCTGGCCAATGCCGGTACCGCCTTCGAC
ATCAGCGCGGGTGGTGCGCAGGCGATCGGTTCGCTGGCAGGCGTGGCGGGTTCGACCGTG
GCGCTGGGCGGCAGCACGCTGACCCTCAATGGCGTGGGCAATACCACCTTCGCCGGCACC
ATCGGAGGGGCCGGTGGCCTGGTAAAGAACGGCGCAGGCATCCAGGGCTTGACGGGCGTC
AACGTCTTCACGGGCGGCGTGACCCTCAATGCCGGTGGCCTGCTGCTGGGCAACGGCGGT
TCGCTGGGCATCGGCGCGCTGACCGTAGGCGGCAACGCCAGCCTGGATGGCACCAGTGCG
CTGACTCTGGCCAACACCGTGCAGCTGGCCAGCGGCACGCTGACTCTGGCCGGCAGCAAC
GCGCTGACCTTGAACGGACCGATCAGCGGTGCCGGTGGCCTGCTGAAGGATGGCGCGGCG
ACGGTCACCCTGGGCGGTGCCAGCAGCTATACCGGCACCACCACCATCAACAGCGGCACG
CTGGCGGTAGCAGCCGGCGGCAGCCTGTCCGGTGCCAGCACGGTCAACCTGGCCGGTGCT
GGCACACTGGATATCAGCGCCGGTGGCAACCAGAGCATCGGCGGCCTGGCCGGTGTGGCC
GGCAGCACGGTGGCGCTGGGAGGCGCAACGCTGACTACCGGCGGCAACAACGCCAGCACC
GTGTTCGCTGGCGTCCTCAGTGGCACCGGCGGCCTGGTGCAGGGAGGTACCGGTACGCTG
ACCCTGAGCGGCGACAACACCTATACCGGCGGTACCACCATCAACGGTGGCAGCACCCTG
CAGATCGGCAACGGTGGCAGCACCGGTTCGGTGCTGGGCGACATCACCAACAATGGCAGC
CTGGTCTACAACCTCGGCACCACGGCAACCGTGGGTGCGGTGGTCAGTGGCAATGGCGGT
CTGGCCCAGGCCGGCAGCGGCACGCTGGTGCTGACCGGCAATAACACCTACACAGGAGGG
ACCACCATCAATGCCGGCGGCACGCTGCAGATCGGCAACGGTGGTGCGACCGGTGCGATC
GTCGGCGACATCACCAACAACGGCGCGCTGGTGTCCAACGTGGCCGGCAACACCACGCTC
GGTGGCACCATCAGCGGCAGTGGCGGCCTGACCCAGGCCGGCAGCGGCACGCTGGTGCTG
ACCGGCAACAACACCTATACCGGCGGCACCACCATCAATGCCGGTGGCACCCTGCAGGTG
GGCAATGGCGGTGCAACCGGTGCGATCACCGGCAACGTTGCCAACAACGGCAGCCTGGTA
TTCAACGTGGGCGGCAACACCACGGTCGGTGGCGCGATCAGCGGCAGCGGTGGCCTGACC
CAGGCCGGCAGCGGCGTGCTGACCCTGGTCGGCAACAACACCTATACCGGTGGCACCACG
ATCAATACCGGCGGTACGCTGCAGGTCGGCAACGGCGGGGCAACCGGCGCCATCGCTGGA
GACATCACCAACAATGGCGCGTTGATCTCCAACGTGGCCGGCAACACGCAGCTGGGCGGC
ACCATCAGCGGTACGGGTGGCCTGACCCAGGCGGGCAGTGGGTCGCTGGTGCTGACCGGC
ACCAACACCTACACCGGGGGTACCACCATCAACGCCGGCGGCACGCTGCAGCTGGGCAAT
GGCGGCGCGACCGGCTCGATCATTGGCGATGTCACCAACAACGGCACGCTGCTGTCCAAC
GTGGCCGGCAACACCACGCTGGGTGGCACCATCAGTGGCAGCGGCGGCCTGACCCAGGCC
GGCAGCGGCACTCTGACCGTGACCGGCAACAACACCTACACCGGGCCGACCACGATCAAT
GCAGGCGGCACGCTGCAGGTCGGCAACGGCGGTGCGACCGGCGCGATCGGTGGCAACGTC
ACCAACAACGGCAACCTGGTGTTCAACGTGGCCGGCAATACCACGGTCGGTGGCGCCATC
AGCGGCAGCGGTGGCCTGACCCAGGCCGGCAGCGGCACGTTGATCCTGGGCGGCAACAAC
ACCTATACCGGTGGCACCACCATCAATACCGGCGGCACGTTGCAGGTCGGCAATGGCGGC
GCCAGCGGTGCGATCGCCGGCAACGTCAGCAACAACGGCAGCCTGGTGTTCAACGTGGGC
GGCAACACCACCGTCGGAGGCACCATCAGCGGCAATGGTGGCCTGACCCAGGCCGGCACC
GGAACGGTCACCCTGACCGGCAACAACACCTACACCGGCGGCACCACCATCAATGCCGGC
GGCACCGTGCAGGTCGGCAATGGCGGCGCCAGCGGCTCGATCACCGGCAATATCACCAAC
AACGGTGGCCTGGTCATCAACACCGGCGGCACCACCACGCTGGGCGGCACCATCAGCGGT
GGTGGCAGCATCGTGCAGGCAGGCCCGGGCGGCCTGAACCTGGGCGGCAACAGCGGCGGC
TTCAGCGGCACCGGCCAGGTCACCGGGGGTGGCCTGAATGTCACCGGCAACATCGGTGGC
CAGTGGACCATCGGCAGCGGTACCACGCTGTCCGGTACCGGGACCATCGGTGGCACGGGT
GGCGGCGTGACGGTGTCCAGCGGCGGCGTGCTGTCGCCGGGCAATGGCCCGGGCAACGGC
AGTGGTGCAGGCAATGGCACCGGCACGATCACGGTGGGCGGCAACCTGACGTTGTCGCCG
GGCAGCACGCTGGGCGTCGATCTGGGTGCCAGCGGCAGCGACACGGTGCAGGTGGGCGGC
AGCGCCAACGTGGGTGGCAGTACCGTGCAGGTGAACACGATTTCGCCGAGTACCAGCTAC
CAGCAGGGCCAGCAGTACACGGTGGTCAATGCGGGCGGTGGCGTGAGTGGGCAGTTCGCT
TCGGCGACCTCGCCGTCGGCCTTCCTGACCATCACCCCGGTCTATACCGCCAACACGGCC
AACCTGCAGATCGACGTGGCGCAGACCGCGGCATTCACCACGGCGGCGAAGACGCGCAAC
CAGTACAACACCGCTGCAGCGCTGGACAGCCTGCCGCAGAGTGGTCCGGCACTGGGCCTG
TACAACACGCTGCTGATGTATGACGCGGGTACCGCGCGTGCGGCGTTCGACCAGTTGTCC
GGCGAGGTGCATGCGGCCAGCCGTGCGGTGCTGCTGTACGACAACTACCTGGAAGAGGGC
ATCCGCCAGCGTCTCGGCAGCGAACTGCCGACCGTGCGTGGCGAGCGTGCCTCGGCCTGG
CTGGCCGGCAGCGGCAAGGTGTTCCGCCAGGACGGTGACGGCAACGGCGATGACATCCGC
TCCAACCGCAATGCACTGATGGCGGGCGTGGACTGGCAGCTGGGCGAACACGTGGTGCTG
GGTGCGGCCGCAGGCAACGAGCGGCTGGATACGCGCCTGTACGATCGCAGCTCGCGGGCC
CGCCTGCGCGGCAACACGTTCGGCCTGTATGCGCAGGGCCAGTGGAACAACGGCTTTGCG
GTCGGTGGCAGCGTATCGCGCGGTGACTACCGCACGCGTACCACGCGTGAGGTGCCGCTG
CTGGGCCAGACCCTGTACAGCCGCCAGGACTCGGATGTGACCATCGCGCAGGTGGAGGGT
AGCTGGACCTGGACCCATGGCAGGACCCAACTGCAGCCGTATGTGCAGTTCACCAGGCAC
TGGGTCGACAGTGATCGTGCGGTGGAGCAGGGCGGCACGGCTGCGCTGGTGCTGGAAGGC
GGCAAGGACACGCTCAATGTCAGCACCGTGGGCGTGCGCGGCCGTTGGGATGTGGGCAGC
GGCGAGCGCTTCCCGGCGCAGCTGACGGTTGGCCTGGGCTGGCAGCATGCATCGGGTGAT
ACCGATGTGGCCAGCCGCAACCGCTTCGCGGTGGGCGGCAATGCCTTCGACGTCTACAGC
GCGGTGATGGCACGCAATGCGCTGGTCAGTCAGGTGGGCGTGGCGGTGGGCCTCGGCCGC
AACAGCCAGCTGTCGATGTTCGTGCAGGGCCAGCACGGCGATGGCCGCCGCGACGTGGGC
GGGCAGATCAACCTGCGTGTGGGCTTCTGAGGAGAGTGGGGCGACGTTGGATCCACGCCT
GCGTGGATCCAGGGCGGTGCGGAGGGCTAGACCCTCCGCTCCATCTCCACGGCATCGATC
CCGGCGCCGTGGCCATTGGAAACGATCCGCGTCACCTGGAAGCCCAGGCCAGCATAGAAG
CCCTGGGTGTGCTGGCTGGTACTGAGCGTGATGCGCTTGATCGAGGGATCCGCTTCGGCC
TGGCGCAGGCGTGCCAGCGCCAGTTCCCGGCCAAGTCCATGGCGGTGCAGCGCGCGCTGT
ACCATGCCCCAGCAGAAACCGGCACTGCCGTCGCCGCGTCGCGACAGGCCGCCGCACGCC
ACGATGCTGCCATCTCGTTCGATGACCTGGAATGCACAGTCCGTGGCCTGTTCGCGCAGG
AAGCGTTCGAAGTCGCCGCGTTCTTCCGGCGCGAAGAATGTGGGTACGTTGCTGTCGAAG
ATCGACAGGCAGGCGCTGGCATCGGCGGGGCGGTAGAGGCGGAGGTTCATGGAAAATGCC
TTGGCGTTGCCCGGGCGCATTTCAACCGTCCAGACGTTGTCCTTCTCAAGGGGGTATCGC
ACGACGAGGCCGCAGGGGCGCCGAAGTGCTCCAAGGTACATGGAGCGGAGTCGATCTTCT
CACGGATGATTTCGCCCACCTCGAATGACTGTGCGGAACACAGGCGCCTGCACCAGGCGG
GTGCGTCAGTGGCGAGGCGCATGCGGCCGCGATGGCATGCAGCGGGGCGCGGCGGCTCTT
GGGCTATGCTTTCGACACGTGGGACTGACCGCGCGGCAGGATCCGCCGGCCCCATTCGTC
TTCCTGCCTGCAACGGAGCTGCCCAGCGATGCCCGACCCTTCTCTTTCCCGGACTGCCCA
GGTCATGCGCGGTCTGCTGTTTGGCGCGGTGGGGCTGTTGATCCTTGCCGTGGCCGCCTT
CGAAGTGACGCATCGCCTTGAGTTCCTGCAGATCGCGCAGGCCGTCGATGGCCAGGTCGA
GCGCCTGAACGCGGGCGGATCGCATCCGCAGATTGCGTTCACCACCGCGACCGGCCAACA
CGTCTCTTACCCGCAGGGTGGCATGATCTTCGGCTATGAGCCTGGACAGCCGGTACGCGT
GCTGTACGATCCGGCGCAACCGCGCCTGGAGCCGGTCCTGGATACGTTCGGTGCGCTGTG
GGGAATGACGGTCGTGTGGATGCTGCTGGGGCTGGCGTTCGTCGGCGTCTGCGTGCGGGG
ACTGCTCCGGCGCAGGTGACTCGCAGCGGATCGCGCGCTGTCGACGGGCGAACCGTTGGA
CCTGTCCCTGGCGGCAGGGCCTGTTCAGTTCGGTAGTACCTACCGCGCTTCCCGCCAGCC
AAATAAAAAAGCCGCCCAGTGGGCGGCTTCTTCATTTATCTGGCGGAGAGAGGGGGATTC
GAACCCCCGAAGCGCGGTTTAGACGCTTACACACTTTCCAGGCGTGCTCCTTCAACCACT
CGGACACCTCTCCGGATCCCTGCCATCGGCAAACGCCTCAGCAGGGGCGCAGATTCTAGC
GGGCTGCGCGGCACTTCACAAGCACCCCGGCCAGGAACCCGCGAAAGATGTGCCGGAGGC
GAGGGGGGCTGGACAGGCATGGCACAATGGAACATCCGATGGAAAACGGTGGCCTGATGT
CCTATCTCGTCCTTGCCCGCAAGTGGCGTCCAAAGCGTTTTGCCGAGCTGGTGGGCCAGG
AACACGTGGTCCGTGCGCTCAGCAACGCACTGGACAGCGGCCGGGTCCACCATGCGTTCC
TGTTCACCGGCACCCGCGGCGTGGGCAAGACCACCATCGCGCGCATCTTCGCCAAGTCGC
TGAACTGCGAACAGGGCACCAGTGCCGATCCCTGCGGCCAGTGTGCAGCCTGCCTGGATA
TCGACGCCGGCCGCTACATCGACCTGCTGGAAATCGACGCCGCGTCCAACACCGGCGTGG
ACGACGTGCGCGAGGTGATCGAGAACGCGCAGTACATGCCTTCGCGTGGCAAGTACAAGG
TCTACCTGATCGACGAAGTGCACATGCTGTCCAAGGCGGCGTTCAATGCGCTGCTGAAGA
CGCTGGAAGAGCCGCCGGAGCACGTGAAGTTCCTGCTGGCCACCACCGATCCGCAGAAGC
TGCCGGTCACCGTGCTCAGCCGCTGCCTGCAGTTCAACCTCAAGCGCCTGGACGAGGACC
AGATCCAGGGCCAGATGACCCGCATTCTGGCGGCCGAGGAGATCGAGGCCGACGGCAGTG
CCATCGTGCAGCTGGCCAAGGCCGCTGATGGCAGCCTGCGGGACGGCCTGTCGCTGCTGG
ACCAGGCGATTGCCTATGCCGGCGGCGCACTGCGCGAGGACGTGGTACGCACCATGCTGG
GCACGGTCGACCGCACCCAGGTGGCGGCGATGCTCGATGCGCTGGCTGACGGCGATGGCC
CGCGCCTGCTGCAGGTGGTGGCCGCGCTGGCCGAATTCTCGCCGGACTGGAGTGGCGTGC
TGGAAGCGCTGGCCGAAGGCCTGCACCGCATCCAGGTGCAGCAGCTGGTACCGGGTGCGG
CCGTTGCCGAAGGCCTGGATGCCGCCGCATTCGCCGAGCGCCTGCGCCCGGAAGTGGTGC
AGCTCTGGTACCAGATGGCCTTGAACGGCCGTCGTGACCTGCCGATGGCGCCGAGCCCGC
GCGCGGGCTTCGAGATGGCCGTGCTGCGCATGCTGGCGTTCCGCCCGCCCGCGGCGGTCC
CGCCGGTGCCGAAGTCGGTGGAGGGGGCAGGCAATGCGCCGGGTGGCAATGCTGCCGGTG
GTGGCACCGGTGCGGGTACCCACGAAGCGACGCCGGCGACTGCCGCCGCTTCGGCAAGCC
CGGCCGTGGTGGCGCAGGTGGCCGCTCCGGTGCAGGCCGCGCCGCGCGAACCTGAACCCG
AACCTGAGCCGGCCCCGCAACCCGAACCGGACCCGGACCCGGACCCGACGCCGGAGCCCG
AGCCGGTTCCGGTGGAAGAGCCGGTGTCACCGCCGCCGGTGAAGGCCGAAGCAGCGGCGC
CGCCGTCCGTTGAAACAGAAGCGGGCGACGACCTGCCGCCGTGGGCCACCGACGAAGCCG
AGGCACGTGACGAGGCGCTGGCGGCCGAGATAGCTGGGCCGGAAGCTGCCATGGTGGCGC
CCTGGCATGAGCCGCCGGCTCCCGTCGCGGCTCCCAGCGAGCCTGCACCGCCCGCACGCC
CGTTCCGCACGGAAGGCATTGCCATCGCGCCGGTCGAGCCGGCGCCAGTGCAGGAGAACG
CGCCGCTGGAAGGTGTCAGCGACCTGGCCAGCGCCGAGGACTGGCTGGATCTGGTCGCCA
ACAGTGGCCTGAGCGGCCCGTCGCGGCAGCTGGCCGCCAACGCTGCCTTCATCAGTTGCC
AGCACGGGACCTTGAAACTGGGCCTTTCGCCCGGATTTGAATACCTGCGCTCGGAGCGCG
CGCTGGCCGCCCTGGGCGAGATGCTGGAGAAGGCCCTCGGCCAGGCGCCGAAGATCGTGG
TCGAGACCGTGGAAACCGAACACGTTCCGGCCGAGACTCTGCACCAGCGTGCCGACCGCC
AGCGTAGTGAGCGGCAGCAGGTGGCAGAGGCCGTTTTCATGGACGACCCGGAAGTGCAGG
TGCTGATCCAACAGCACGGTGCCCGGGTTGTTTCCGATTCCATCCGTTCTTTTGACGAGT
AAGACACCATGCGCGGAAACATCGCCCAACTGATGCAGCAGGCCCAGAAGATGCAGGAAA
ACCTGCAGAAGGCCCAGGAAGAAATCGCCAAGATCGAAGTGACCGGCAGCGCCGGCGGCG
GCATGGTCAGCGTGACCCTGACCGGTGCCAAGGAATGCCGCAAGGTGCGCATCGATCCGT
CGCTGACCAGCGACCCGGAGATGCTGGAAGACCTGATCGCCGCCGCCTTCAATGATGCCT
CGAACAAGATCGATGCCGAGTCGAAGTCGAAGATGGGGTCGGCCACCGCCGGCATGCAGC
TGCCGCCGGGCATGAAGCTGCCGTTCTGATTTCCCAAGGGGCGCCTGCCGCTGCGGGTGC
CCGCTCCAACCCTCGGTCGAGCATGGCTCGACTCTACAGACAGCTGTCGAGCGTGCTCGA
CGCCATGAAAGCATGCCGCCGTGTCCGCACCCCTGCTTGAACAATTGATCGACGCGTTGC
GGGTGCTGCCTGGTGTCGGCCAGAAGACTGCGCAGCGCATGGCCTATCACCTGCTCGAGC
GCGAGCGCGAAGGTGGCCAGCGTCTGGCCGAGACACTGGCATTGGCGGTGGAGCGAATCG
GCCACTGCCTGCAGTGCCGCGATTTCAGCGAAACCGAGCTGTGCCCGACCTGTGCCAACG
GCAGCCGCGAGCGCAGCCAGCTGTGCGTGGTCGAATCGCCGGCCGACCGCCTGGCCATCG
AGAACGCCACCGGCTTCCGCGGTGTCTACTTCGTGCTGCAGGGGCGGCTGTCGCCGCTCG
ATGGCATCGGCCCGCGCGAGCTGGGCCTGGAGCAATTGGAGCGACGGTTGGCCGAAGGCG
AGGTGCAGGAGCTGATCATCGCCACCAGCGCCACTGTCGAGGGCGAGGCCACCGCGCACT
ACCTGGCGCAGCTGGCGCGCGCACGCAAGGTGCAGCCGAGCCGTTTGGCGCAGGGCCTGC
CACTTGGCGGTGAACTCGAATACGTCGATCGCGGCACGCTCTCGCACGCGTTCGGAACGC
GCAGCGAATTCCGCGATTGAATGCCGGCCGGGCATCCCCCGGCGCGGCCGGCCTACAATG
CGGATGACATCCCCGCCGAGGCCGACCATGAGCAACGAAACCCTCTTCAGCAAGATCATC
CGTCGCGAGATCCCGGCCACCATCGTCTACGAGGATGACGAGGTGCTGGGCTTCAAGGAC
ATCGCACCGCAGGCACCGGTGCACGTGCTGTTCATTCCGAAGAACGAGATCATTCCGACC
CTGGATGACCTGCAGCCGTCGCAGGCGCACCTGATCGGCAAGCTGGCGCTGGCTGCCGCC
GAGTACGCGCGCCGCGAGGGCTTCGCACAGGACGGCTACCGCATCGTGATGAACTGCCGC
GAGCATGCCGGGCAGACCGTGTTCCATATCCACATGCACCTGCTGGCCGGTGCGCCGCTG
GGGCATTTCGGTGCGCCTGGGCGTTGAAGCCCCTGTCCACGCCATGCGCGGATGAAAAAG
GCCGCCCGAGGGCGGCCTTTTCCGTCATGCCTGTGCGGTGACGATCACCACCAGCCCCAG
CGACCATAGCCGCCCCAGTACGGACCATACGGGCCCGGGCCCCACGGGCCATAGGGGTAG
GGCACCACGTCGACCTGGCGCTGTTCCGGCCACAGGTAGATCACATCGGCCGACAGCTTG
GGCAGGCGGTAGTCGTACTCGCCGATGCGGGTGTTCTGGTAGCCGTCGATCTTGCCGATG
AAAGTCACGTCACGACCGGCTTCGAACACGGCCGGGTCGTAGAAGCCGGCACGGCAGGCG
ATGAAGCGGCCGTCGCTGGCGTCGGACGAGGTGGTGTTCGGACGGCCACTGCCATTGAGC
GGGCGCGAGATGATCTGGAAGCAGGTCTCGCCCTGGCCGGGCTTGGTTTCGATGATGCGA
CCGCCCCAACGGACCGGCGTGCCGACCTGCTGGGTAGCGACCGAGTCGCGCGGGGAGACC
AGGCTGAACTGTCCCTGCAGCGGCTTGGGGGCCGTGGCGCAGGCCGACAGGGCCAGCGTG
GCCACAGCGGTGAGAAGGAACTTGGTGTTCATGGGGAGGCTCCGGAAGTCGGGCGATGCC
TGCGCAGGTCCCGCAATAATGAAGCGAGGTCGGTGCAAGTTCCAGCGTAACGCGCGTCGG
CGAAACGCTGGCTGAGTGCGAGCAGGGCCGGGTCAGGGCGCTGCCGGTGCACCCGCTGGG
CCCAGTCCTGTGCGGTTTCGTGCGGTTCACGGGCCAGGCCGAGGCGGGCGTAGCGCCGTC
CGAGCCGGTGCCAGGCGCGCAGCAGCGGGTCGCGTTCGCGCTCGCCACGGGCCAGCAGCC
AGGCCATCCACGCCAAGGCCAGCATCGTTGCCACCACGAAGCCAGCGACAAGTTGCGTGG
GGCCCAGATCATCCAGCCCGAACGGCGTGAGCAGTTGCTGCTGGCGGCGTGCATCGAATG
ACAGCACCAGGTCGTTCCAGCCGCGGCGCAGCCAGTCGCCCATCTGCTCCAGCTGCTGCC
AGCGTTGCTGCAGTGGCGTGTCCGTACCGGCCTGCAGGCGGTCGTCCAGTGTGTCCAGGA
TGCGTTCCGGTGCCACGGCTGCGGTTGGGTCAACCCGTACCCAGCCGCGCTGCGGCAGCC
ATACCTCGGCCCAGGCATGGGCGTCCATCCGCCGCACGATCCAGTAGTCGCCAAGGCGGT
TGTAGGTGCCGCCGGCAAAGCCGGTCACCACCCGTGCCGGGACGCCGGCGTTGCGCATCA
ACACCACGAAGGCCGAGCTGAAGTGTTCACAGAAGCCGGCCTTGTAGCCGAACAGGAACT
CGTCGATCGGGTCGCGCCCTGCCGCAGGGGTGTCCAGCGTGTACGAGAAGTCGGTGGTGA
TCCACTGCAGCGCGCGGCGCACGATAGCCTCGTCATCGCTGCCAGCCTGCTGCCGCCATT
GCTGCGCCAACGTGGCGGTGCGCGGGTTGAAGCCACTGGGCAACTGCAGCGCGGCCCGTC
GCAGATAGGGTGACAGCGTGCTGTCGAAGCGTTGTGGTGGCGCCGAATGCAACCGCCAGC
GGCTCAGCGACGCCAGTGACCGCTCGCTGCTCAGGCTCATGTCCGCATCCAGCGTGCTGC
CTGCAGGCGCGCGGCTGGGCAGGTCCAGTGCCACCAGCTGGCGACGGTCGGTGGGTTCGT
AGTCGATCTGGTAGTCCCAGCCCTGCGTGCCGGCCTCGACCACGGCCGCCGACCGTCGCT
CGCTGGCGCGGTCACGTGTCCAGCGCCGGCCATCGAAGGCGGTCAGTACCGGTCCTCGCC
AGTAGCGTTGCATCGGCTCGGGTACCGCGCCGAAGAACTGCACGCGCAGCGCCGGGGCAT
CGTCGGCCATCAGGTCCAGCCACTGGCCGGGCTCCATGCTGTCGGACAACCCCGGCGTAC
CCACGGCGCGCTCGGGAACACCCCACAGTGGCGTGGCCAGGCGCGGGAACAGCCAGAAGC
AGGCCAATGCCAGCGGCAGGCCGATCGCCAGCAGGCGGCCAACGCCGCGCAGCTGCCCTC
GCAAGGGCAGCGGCGCGGCGTGGCCTTCATCCCCGGCCAGCCGTTGCAGGGCGAGCAGCG
CGCTGATCCCCGCCAGTGCGGCCAACACCGTGGTCAGTGGTCCTTGGTCGAGCAGGAACG
CCGCAAACGGGGAAAACAGCGCGAACCCGAGCAGGCTGCGGGCATCGCGCCGGCTGCGCA
GTTCGCTGGACTTGATCGCCAGCATCGCTGCCAGCAGGGCGCAACCGGTATCGCGCCCGG
GTCGGACCATCCCCATCTGCCAGGCGATGGCACCGAGCATGGCCAGCACCAGCAGCAGGC
GCACCGGCATGGGCAGCACCTTCCGCCACGACAGGACCGCAGTCACGAGCGCTGCGGCCG
CGATCACGCCCGCCAGCAGGGGCGGCAACTGCAGCAGCAACGGCAACAGCGCCAACGCCG
CGCTGGCCAGGGTCCAGTTGCGGGCATTGCGGTCGAGCGCGGGCGTGGTCTCAGTCATGC
GGCATCAATGCCAGTGCACGCAGGCACAGGTGGTGGTGGCCGGCGCCCTGGCCTGGCCCG
AACGGCGGGTGTGCAGGCAGCAGCAGGGTGTAGCGGCGGCCTTCGCGCTCGGCCATGTCG
ACCCATCGCGCCAAACGCGCGATGCGTGCTTCATGGCCCAGCGGGGACAGCGTGCGCCAA
TCGAGGATGACTTCGATGCCAACCGGCTTTTCGTACTCGCGCACCAGCAGGCTGTCGCGG
CGTGCCGAGTGCTTCCACGAAATGCTGCGTGGCGCATCGCCCGCACGATAGGGCCGTAGC
TGATGCAGTTCCTCGCCACTGGCATGGGCGCGCGTGTGCAGCGGATCGTTGCCGCTTTCC
GGCAGTGCAGGGGCCAGCGCCTCGGGTTGCGGATAGACCAGCAGCGGTTGTTCCGGCCAC
ACCCACGACCATGCCCGCACCAGGCCCAGTGGCTGGGTGGTGGAGAGGCGGATGCGCGGG
AGCTCCAGCCAGCCGCGGCGTTCGCTGGGAACGTGCAGCTCCACTTCACCGCGGCCGTGT
GCAGGCAGCGAGGTCCAGGCTTCGCTGTCACCCAGCTGCAGGTGCAGGCCGTGGCGTGCG
CGCGGATCACGCAGTGACAGGTCCACGCGCAGGCGCAGTGGTTGCCCGGCAGGAACCGGC
TCGGCGGAGATCGCGTCGATCTGTACGCCGGACAGCTGCAGGTGCGCGGCGATGGCGCTG
GCGATCGCCGCTGCCGCCAGCAGCAGGGCCAGCAGCAACGCCGGGTTGTTGTTGTAGTTC
AGTGCGCCCAGCAGCATTGCCGCCAGCAGCGCGGCGACGAACAGGCCGAAGCGGGTGGGC
AGTACGTAGATGCGGTGGCGGTCCAGGCGCTGCGGCAGTGCTTCAGGCCTGCGCGGGCGT
GCCAGCAGTTGCAGTCGTGCCCAGCGCGTGGCCACCCTCAATCCACCGCAACGGTCTGCA
GGATGGCCCGTGCCAGTGCCGGCCCCGAGCTGGACTCGGCTTCGGCCACGAGGCGATGAC
CGGCCACCGCCACGAACAGGGTCTGCACGTCCTCGGGCACCACGTGGCCGCGGCCCAGCA
GAAGTGCATGCGCCCTGGCCGCGCGCAGCAGCGCAAGGCCGGCACGCGGTGACAGGCCCA
CGCGCACGCCGGCGTGCTGGCGGCTGCGGGTCAGCAGGGCCTGCACGTAGTCGACCAGCG
CATCGCTGGCATGGACCCGGCTGACGGCTTCACGCAGCGCGCGTACCTGGGTGTCATCCA
GCTTCGGTACGGCACGTGCGATCAGGTCGCGGCGGTCTGTACCACGCAGCAGTTCGCGTT
CGGCCTGCGCACTGGGGTAGCCCATCGCCAGGCGCAGCAGGAAACGATCCAGCTGCGAAT
CCGGCAGCGGGAAGGTACCGGACAGGTCCACCGGGTTCTGCGTGGCGATCACGAAGAACG
GATCGGGCAGGGGATGGGTCTGCCCATCCAGGGTGACCTGCTGTTCGGCCATCGCCTCCA
GCAGCGCGCTCTGCGTGCGCGGCGGCGCACGGTTGATCTCATCGGCCAGCAGCACGTGGG
TGAACACCGGCCCCGGGTGGAACTGGAACTGGCGGCTGCCGGCCTCGTATACCGAAACGC
CCAGTACATCGGCGGGCAGCAGGTCGGAGGTGAACTGCACGCGCTGGAAACTGAGGCCCA
GGCTGCTGGCCAACGCATGCGCCAGCGTGGTCTTGCCCAGGCCGGGCAGATCCTCGATCA
GCAGATGGCCACCGGAAAGCAGGGCGACGAAAGCCAGCCTGACTTCCGGCACCTTGCCCA
GCACCAGTGCGTTTACCTGATCCTGTGCCTCCCGCAGGGCCTGGCGCAGTTGATCGGTTA
GCATGCTGGGATTGGGGGACGAGGCTGGCATGATCGTCTCAGGTCTGGAATCCATTCGAT
TATCCATAGAGCAATGCAGGGCGAACAGCGCGCGCGGACAATATTTCTCTGGTTATGGAC
GCTGGTCACAGCGGCCAAGCTGGTAGTGGCTGCGCGGCTGCCACTGTTTGTTGACGAGGC
GTTCTATTGGCAGGAAGGCCAGCATCTGGCCGCTGCGTATTCGGACCTTCCCGGACTGAC
CGCGTGGTTGGCGCGCCTGGGTGTGGAGATCGGTGGCCACCATGTGCTCGCGTTGCGCCT
GCCGTTCCTGGCCATCGGCGCGCTGCTGCCGTTGCTGGTGGTGCGCACGGCCACGCGCTG
GTTCGGCAATGTGGCCGGTTGGCAAGCGGGCAGCCTCACGCTGTTGATGCCGTTGTCGGC
GACGCTGGGCCTGCTGGCGGTGCCGGATGTGCCCATGGCACTGGCCGCGGTGATCTGCCT
GCACGCCGGTGCGCGGCTGCTGCACAACGTTGATGCATCGTCGGCGATGAAGCTTGCGCT
GGGCCTGTCGATCGGTGCGCTCAGTCACTACCGTTTCATCGGTGTCATCGGCGTTGGCTT
CATCGCGTTGCTGGCGCTGCCGCAGGGGCGGCGCATGCTGGCCGATCCGCGCGTATGGGT
CGCGCTGGCGGTGGGCGTGCTGGCGTGGCTGCCGTTGCTGGCATGGAACGCGGACAACCA
CGACGCCGGCCTGAAGTTCCAGGTGGTCGAGCGCCATCCCTGGACGTTCGAATGGAACGG
GCTGTGGTTCCTGGTGATCCAGCCCATGCTGGTCACCCCGATCCTGTGCATGGCGATGTG
GAAGGTGGCGCTGGCCGGTACCCGCAGGGGCGGCGGCACGCGCGTGCAGTGGCGCTACTT
CGGCCTGGTCGGGGGCGTATCCACGCTGGGCATCTTCCTGCTGGGCTTCTTCACCGACGT
CGAGCGGATCAGTTTCCATTGGCCGCTGCCGGGCTACCTGGCCCTGCTGGTGGCGGTGCC
GGTGGTGCTCAACGGCTGGCCACGCTGGCTGCGGCGCACCGGCTGGTGGCTGGCGGGCGC
AGGCATGGTGCTGGCGTTCGGCTACTACCTGATGGCCTCCACGCCTGCGTTGCGCGAGCA
GCTGGCAGGCAGCAAGTACTACCCGCGCAATTTCGCTGGCTGGCAGCCGTTGGCGATGGC
GGTGCGCGAAGAGTTGCAGCAGATGCCGGCGGGCACGCGGGTGCTGGCGGGGAACTTCAA
GGTTGGCGCCGAGCTGGGCTTCCAGCTCGGCAATGGCGATATCGAAGTGCTGCCGCATCC
GCTCAACGACAAGCATGGGCGCACCGCGCAGCTGGCGCAGTGGGAACTGCTGCATGAGGG
CAAGCGCTCGACGCCGATGCTGCTGGTGCTTTCACCCAGCGACCAGCGTTACCGCGATCT
GCTGGCGCGCTATCACGCCATCTGCGGACAGGTGGGGCCGTTGCCGGCGCCGCGGGTGGT
CAGCAGTGACCATGGCTTCCAGCGTTTCCTGCTGTTCCGGCTGCCGGCGCAGCGCGCGCC
CGGGGCGTGCGTGACTCCGGCAATGGCGTGGCTGGATACGCCTTCCAACGGCGAAAAGGT
GTCTGGCACGCTGGCGATCAAGGGATGGGCGTTCAAGGATGGTGTCGGCCTGGCACGGGT
TGAGGTGCTGGTCGATGGCCGCTCGATGGGGGATGCGCGCTATGGCCGCGCATTCGACGT
GCGCCAGACCTGGCCGGACAGCACCGATCCGCAGCATCCGGCGGTGGGCTTCGATGCTTC
ATTGGACACGAACACGCTGGCGCGGGGACGGCATTGGCTGGGCCTGCGCCTGCACGGTCG
CGATGGCAGCGTGGAGGAATGGCAGGAGCAGCCGTTCGAGGTTCGCGGGCGCTGAGGCGG
AGCGCGGTCCAGGTGGTCGCGCGCCAGGTTGGTTGCGTGCTCCAGGTTGGTCGGGTGCTC
CAGGTTGGTCGGGGGCTCCACGTTGGTAGAGTCGACTGTTAGTCGACTGCTCTTCCAGCC
GCCGGCAAAACCCCGCGCTGCGCGCGATGGTCGACTGACAGTCGACGCTACCCGGCTCAG
GTCCTACCCGGCCCATGTCCGGCCTGTTTCCGCGATCGGTGCCGGCAGTCAGTGTGTCGC
CTTCAGGGCACCGCGAACCCTGCCTGGCGCAGCAACCCGCACAGCGCGATCAGCGGCAGG
CCGATCAGCGCGGTCGGGTCGCGGTTGTCGATCGCTTCGAACAGGCTGATGCCCAGGCCC
TCGCACTTGAAGCTGCCGGCGCAGTCCAGCGGCCGTTCGGTGGCCACGTAGCGTGCGATC
TCCTCATGGCCCAGCGCGCGGAAACGGACCTCGGTCAGATCCACGGCACTGAATGATTCT
CCGTCTCGCGTGAGACTGATGGCGGTATGGAAGCGTACTGTCTGCCCGGACATCGCCGCC
AGCTGCGCGCAGGCCGCCCCGGCCGTGCCCGGTTTGCCCAGCGGCCGCCCGTTCAGGTCC
GCCACCTGGTCCGAGCCGATCACCCAGGCGCCGGGGTGGCGGGCGGCGACTTCGGTTGCC
TTGGCCGTGGCAAGGCGCGTTGCAAGGGCCAGCGGCGTCTCACCGTTCAACGGGGTTTCA
TCCACCTCCGGGCGCGCGCAGTCGAAGGGCAGGCCCAGCCGCTGCAGCAACTCGCGGCGG
TAGCGGGAGGTGGAGGCCAGGACCAGTGACATGCGAGAATACCGGGGCAGGGTGCGGCAG
TCTGGCCTGTGCGCAGCGCCAGCAGCAAGTGCTGTATGGCGGGCATTTGACAGCAGCCCC
CCCGATCCTTAGTATTCAGCGGCTTATGTCCGCGAACGTGCCCGAATCGCTGGATGCTTG
GCGGATGGTCGTAGCGCGAAGGCGCTTCGACGGCCAGGTCTCCCTGGCTGAATTGACCCG
CCTGCAGGGGCTGGTCGCAGATACCGACGGCGAGTGTTCCTACTCGCTTGAATTCGGTCG
CGACGAAGTCCTGCGGGTATCCTATGTGGAACTGACCATCGACACCGCGTTGCCGCTGAC
CTGTCAGCGCAGCATGCAGCGATTCCTGTTGCCGGTGAAGGTGACCCAGAGGCTTGGCCT
GATCCGCGACGAGGACGAGGAATCGTCCCTGCCGGAGGAGTACGAGGCGTTGCTGGTGCC
GGAAGACGGCCAGCTGCGTCCGCTGGACCTGGTCGAAGACGAGTTGGTGCTGGCGGTGCC
GGTGGTTCCGCTGTCGCCCGACGGTGAAGCAGTCGACAAGGACTGGGCGCCGAGCGAAGA
AGAAACAAAGAAGGCCAATCCGTTCGCGGCATTGGCGGCATTGAAGAAACAATAGCAGCC
GGATTGTCGTCGGCGGCTGCGGCGAAAGCGAAAGTGTGCTGGGCGCTGGCGTCCTGCGCG
ACGATACGACGAAGCAAAACGAACCGAGTTTGGAGCAATCCCATGGCTGTGCAGAAATCC
CGTGTTACCCCGTCCCGCCGCGGCCAGCGCCGTTCGCATGACGCCCTGAGCGCCAAGCAG
CTGTCGACCGACCCGACCACCGGCGAAGTGCACCTGCGTCACCACATCACTGCCGACGGT
TTCTACCGCGGCAAGAAGGTCATCCAGACCAAGACCTCGGCCGTCGAAGAAGATTGATGT
GCCGGGAAGGCCGCTGCCCCCGGGCAGCGGCCTTTGCCTTCTTTCCCGGGCGTGCCGGTG
ATCGGCGGCCCGCGCAACAGGAAACATGATGAGCAAGCGGATCTATTCGAGGATCGCGGG
CACCGGTAGCTATTTGCCGGAAAAAGTCCTGACCAACGCCGACCTGGAAAAAATGGTCGA
AACCTCGGATGAGTGGATCCAGTCGCGCACCGGAATTCGTGAACGGCACATCGCGGCCGA
AGGCGAAACCACCAGCGACCTCGGCTACCAGGCCGCGTTGCGCGCACTTGAAGCGGCCGG
TATCGACGCTTCGCAGCTCGACATGATCGTGGTCGGTACGACCACGCCTGACCTCATTTT
CCCCTCCACCGCGTGCCTGATCCAGGCCAAGCTCGGTGTTGCGGGGTGCCCTGCCTTTGA
CGTCAACGCCGCCTGCTCGGGCTTCGTGTTCGCGCTGGGCGTGGCCGACAAGTTCATCCG
TTCCGGCGACTGCAGGCACGTGCTGGTGATCGGCACCGAAACGCTGACCCGCATGGTCGA
CTGGAACGATCGCACCACCTGCGTGCTGTTCGGCGATGGCGCCGGCGCCGTCGTGCTCAA
GGCCGACGAAGAAACCGGCATCCTCAGTACCCACCTGCATGCCGACGGCAGCAAGAAGGA
GCTGCTGTGGAACCCGGTGGGCGTCTCGACCGGCTTCAAGGACGGCGCCAACGGTGGTGG
CACCATCAACATGAAGGGCAACGACGTGTTCAAGTACGCCGTCAAGGCGCTGGACTCGGT
CGTGGACGAGACCCTGGCTGCCAATGGCCTGGACAAGTCCGACCTGGATTGGCTGATTCC
GCACCAGGCCAACCTGCGCATCATCGAAGCCACCGCCAAGCGCCTGGACATGTCGATGGA
CCAGGTGGTGGTGACTGTCGACAAGCACGGCAACACCTCGTCCGGCTCGGTGCCGCTGGC
GCTGGACGCCGCGGTGCGTTCGGGCCGCGTCGAGCGCGGCCAGCTGCTGCTGCTGGAAGC
CTTCGGCGGCGGCTTCACGTGGGGTTCGGCCCTGCTGCGCTATTGATAGTGCAAGTTACG
ACAATGTGAAGTTTTGTCGTTACGGCCCCTCTGGGGCCGTAACGCGTTTAAAGGAGTACA
CGTCATGGTTGAGCCCATCGTCATCGAAGGGCAGCGCGCCTGGCTGAAGCAGTACGGCAA
GGGAAGCCGCGCAGTGGCCCTGGGCCTGCTCAATTTCGTTGCCCGCCGTTTCCATCTGGA
CGCCCTGCGGCCACCGCCGCACCGTGGTGGTGATGCCGCGCGAGAAACCGAAGCCCGTCG
CCTGGGAGAACTGCAGGCGCAGGGCGTGAACGTGCCCGACGTGCTGGGCAGCGGCCACGC
CGCGCTGGTGATCGGTGACAACGGCAGTTCGTTCAATACCTGCCTGCGCCAGGCCGATGA
GGCCGGCCGCGACCGGCTGGTGATGGCGGCCATGCAGGCCATCGCCGAAGCGCATGCGCG
CGGCGCCTATTTCGGCCAGCCGCTGCCGCGCAACCTCACCTGGGATGGGCAGAAGGTGGG
CTTCATCGACTTCGAGGAAGATCCGCTGGAAGTGATGGATCTGTCCGAAGCGCAGGCCCG
CGACTGGCTGATGTTCGGTTACGGCGTGGCCAAGTACTACGCCGACCGCCCCGAGCAGCT
GCAGGCGATGATGGCCGAGGCGATGGGCGAGGCCCAAGCGCCTGTGCGCGAACACGTGCA
CGCGGTCAGCGGCCGCCTGCGCAGCCTGGCCCGGGTCTGCATGAAGCTGGGCCGTTCAGC
GCGCGCGCTGGCGCATTCGATCTTCATCGCCCATGGCGCCAGCACGGCGGGCGTACTGAT
GCTGGTGGGCCTGTGCGTGGACTTCCTCGCCGACGGCGACCTGGACGTGCTGCAGCTGTT
CTGCTGATGGCAGGTTCGCGCTGCGGTAGAGTCGACTGTCAGTCGACTTCCGCGCGCAGC
GCGGGTTTTCAGCGGCTGATCGAAGGGCAGTCGACTGACAGTCGACTCTACCTGGGCGGG
GCACCGCACCGGATGCCGGGTTGTCCCGCGGCGGCGCTCCATACGCCTGCATACGCGCAC
GTACAGACGACACAGCGGATTCGCCCTTATCATGGCCCGCTTCGATTGCAACAAGCGGAT
GACCGCGTGACCGTATCCACCCTCGCTTTTGTCTTCCCCGGCCAGGGCTCGCAGTCTGTG
GGCATGGTGGCCGAGCTGGCCGAACTGCACCCGCAGGTGCGTGAAGCCTTCACCGAAGCA
TCCGATGGTGCCGGCGTCGACCTGTGGGCGCTGTCCCAGGGTGGCCCGGAGGAAATGCTC
AACCGTACCGAATACACCCAGCCGGCCCTGCTGGCCGCGAGCATCGGCGTGTGGCGCGCC
TGGAACGCCGTGGGCGGTCCGCGCCCGTCGGTGCTGGCCGGCCACAGCCTGGGCGAGTAC
ACCGCCCTGGTCGCCGCTGGCGCGCTGAGCCTGCATGACGGTGCGCACCTGGTGCGCCTG
CGCGGCCAGCTGATGCAGGAAGCCGCACCGGCCGGTGTCGGCGCCATGGCCGCCGTGCTC
GGTGCTGAAGACCAGCTGGTGCTGGACGTCTGCGCCGAAGCCGCGGGCAGCCAGGTGGTG
GTGCCGGCCAACTTCAATTCGCCGGGCCAGATCGTGATCGGCGGCGACGCAGATGCGGTT
GACCGCGCGCTGGCGCTGCTGGCCGGGAAGGGCGTGCGCAAGGCCGTCAAGCTGGCCGTG
AGCGTGCCCTCGCACACCCCGCTGATGCGCGAAGCCGCCAACCGCCTCGCCGAAGTGATG
GCCGGCCTGTCCTGGCAGGCGCCGCAGCTGCCGGTGGTGCAGAACGTGGATGCCCAGGTG
CATGACGGTATCGACGCGATCCGTACCGCGCTGGTCCAGCAGCTGTACCAGCCGGTGCAG
TGGACCGGTTGCGTGCAGGCGCTGGCCGCCCGTGGCATCACCCAGGTTGCCGAGTGCGGC
CCGGGCAAGGTGCTGACCGGCCTGGTCAAGCGCATCGACAAGGCCATCGACGGCCGTTCA
CTGGCCACCCCGGGCGACTTCGAAGCCGCCCGCGAGGCATGGTCGGCCTGACTCCCCCTG
TTCCTGCCGACCGTACCGGTGGCCGCTGCACGCGGTACGGGTACGGCGGCCGCCCCAGCC
TGAGGAAAACATCATGAGCAAGCCCCTGCAGGGTGAAATCGCACTGGTCACCGGCGCCAG
CCGTGGCATTGGTGCCGCCATCGCCGATCTGCTGGCCGCCCAGGGCGCCACCGTCATCGG
TACCGCCACCACCGAATCCGGTGCTGCCGCGATCGGCGAGCGCCTGGCCGCCCACGGCGG
TCACGGCCGTGCACTGAACGTGACTGACGCTGCCGCGCTGGACAGCGTGCTGGACGGCAT
CGCCAAGGAGTTCGGCCCGATCTCGATCCTGGTCAACAATGCCGGCATCACCCGCGACAA
CCTGCTGATGCGCATGAAGGACGAGGACTGGGCGTCGATCATCGACACCAACCTGACCAG
CGTGTTCCGCACCAGCAAGGCGGTCATGCGCGGCATGATGAAGGCACGCAAGGGCCGCAT
CATCAACATCGCATCGGTGGTGGGCGTGACCGGCAATGCCGGCCAGGCCAACTACGCGGC
CGCCAAGGCCGGCATCATCGGCTTCAGCAAGTCGCTGGCCAAGGAAATCGGTTCGCGCGG
TGTCACCGTCAATGTGGTTGCTCCCGGCTTCATCGACACCGACATGACCAAGGCGTTGCC
GGAAGAAGCGCGCACCGCGCTGATCAACGACATCGCCCTCGAACGCCTGGGTTCGCCGGA
GGACATCGCCCATGCGGTGGCCTTCCTGGCCAGCCCGGCTGCCGGTTACATCACCGGCGA
AACCCTCCATGTGAACGGTGGCATGTACATGCCGTAAGCAAGGGGCGCAGGGATTGCGCC
GCAAGTGGTTGATCTGCTGAGGTTTTTGCTGCGATGCAAGGCCGCGCCGGTTTCCACTAC
ACTATCCCACGGCCATCGCCTTTGATGGCGACCACTTTTGAACCACAACTCCATCTGGAG
CGAGATCCCATGAGCACCATCGAAGAACGCGTCAAGAAAATCGTCGTCGAACAGCTTGGC
GTCAAGGAAGAAGAAGTCACCAACAGCGCATCGTTCGTCGATGACCTGGGCGCTGACTCG
CTGGACACCGTCGAGCTGGTGATGGCCCTGGAAGAAGAATTCGAGTGCGAGATCCCGGAC
GAAGAAGCCGAGAAGATCAGCACCGTGCAGGCCGCCATCGACTACGTCAAGGCCCACGTC
AAGGCCTGATGTCAGACGGCAGTGCGCGTGCAGGTATTTCCTTGCCGCGCACCGCACCCC
ATGGGGCCGCTGTTGCGGCCCCGTGTGTTTGGGCATCACATCGAAGCAAACCGAGTTACC
CGTAGAAATCATCCGGGTCAGGAGAAACAGCAATGAAGCGTCGCGTCGTCGTAACCGGCC
TGGGTATCGTCTCGCCGTTGGGCAATGATCTGGCCAGCAGCTGGGAAGGCATCACCCACG
GTCGTTCGGGCATCGGTCCGCTGACCAACGTTGCTGATGCCTACGTGGATCGGTTCACCA
CCAAGATTGCAGGTGAGGTCAAGGGATTCGACATTACCGCCGACAATGAACTGTTCGGCA
AGTTCCGGGTCAGCGGCAAGGATGCCAAGAAGATGGACCCGTTCATCCATTACGGCCTCG
GTGCCTCGTTCATGGCCCTGCATGATTCGGGCCTGGAGATCACCGACGCCAATGCCGAGC
GCATCGGCGCCATCGTCGGCGCCGGCATCGGCGGCCTGCTCGGCATCGAAGAGCAGACCA
TCGAGTTCCACGAGGGCAAGAAGATCTCGCCCTTCTACGTACCCAAGACCATCATCAACA
TGCTGCCGGGCCAGCTGAGCATCATCACCGGCCTGAAGGGTCCGTCGTTCTCGGCGGTCT
CGGCGTGCGCGACCTCGAACCACTCGATCGGTACCGCGATGCGCATGATCCAGTACGGCG
ATGCTGACGTGATGGTGGTCGGCGGTGCCGAGCGTGGCTCGTCGCCGACCGCGCTGGGCG
GCTTCTGCGCGATGAAGGCCATGAGCACCCGCAACGACGCCCCGGAACAGGCTTCGCGCC
CGTGGGACAAGGACCGTGACGGCTTCGTGCTGGGCGACGGCGCCGGCATCCTGATCCTGG
AAGAGTACGAACACGCCAAGGCACGTGGCGCGAAGATCTACTGCGAACTGGCCGGCTTCG
GCGCCAGCTCCGACGCGTACCACATGACCGCACCGAGCGAGAACGGCGAAGGCGCCGCGC
GCTGCATGGTCATGGCCATGAAGGACGCCGGCGTGACCCCGGAGCAGGTGGGTTACCTCA
ACGCGCACGGCACCTCCACGCCGCTGGGCGACCTGGGCGAGACCATGGCGATGAAGACCG
CCTTCGGCGACCACGCCTACAAGATGATGGTCAGCTCCACCAAGTCGATGACCGGCCACC
TGCTGGGCGCTGCCGGCGGCGTGGAAGCGATCTTCTCGGTGATGGCGCTGCAGGACAACG
TCATTCCGCCGACCATCAACCTGCAGCAGCCGGGCGAAGGTTGCGACCTGGACTACGTGC
CCAACGAAGCACGCCAGGCCAAGGTGGATGTGGTGATGTCCAATGGCTTCGGCTTCGGCG
GCACCAACGGCACGCTGATCTTCAAGCGCGTCTGACTGGTGCGGTAGGTTGTAGAGTCGA
CTGTCAGTCGACTGCCCTTCGATCCGCCGCGGTGATCGTTGATGGGAAAGCAGTCGACTG
ACAGTCGACTCTACCCATCGGCAATCCGACAAACGGATCAACGCCGTGCACCACGGAGCC
GCCGCAAGGCGGCTTCCGTGCATCTGATCCCCTGAACTGGCCATCATGACCCACGCACCG
CTGATCCACCCGCTGCCGCACCCGATCGACCTGCTGGCTCTGCAACAGCACGACCCGGCG
CGTTTCCCGCTGCTGATGGAGTCCACCGCCTCGGGCACCGCCCAGGGCCGCTGGAGCCTG
CTGCTGGCCGCGCAGGGCGAGGGCCTGCGGCTGGACGCCGACGGCCAGGTGCGTGACCTG
CACGACGCCGTGCAGCCCGGCACGTTCCTGCAGGCGCTGGATCGCGCGTGGCAGGCCGAA
CGCCTGCCACATGACGGCAGCCACAGCCTGCCGTTCCGCGGCGGCTGGGCGCTGATGCTG
GACTATGAAGTGGCCAGCCAGATCGAGCCGGTGCTGCCGGCGCGTGCACGCGAGGACGGC
CGTCCGGCCGCGCTGGCACTGCGCTGCCCGGCAGCGGTGCTGCACGACCATCACAACGAT
GCCAGCTTCGTCATCGCCGAAGCCGGCGAGCAGGCACTGCTGGATGCGCTGGTGGCACTG
GCCTCGGCGGCGTTGCCCGACGCCGGGCAGGGCTGGCAGCCGCCGCAGTCGGTGGGCGAG
GACGCGCCGCAGCGCTTCACCGACGGCGTGCGCCGGGTGATCGAGTACCTGCGTGCCGGC
GACGTGTTCCAGGTGAACCTGTCGCGGCGCTGGAGCGCGCAGTTCGCTGCGCCGGTCAGC
CCGCAGGCACTGTATGCACAGCTGCGTCGTGCCAACCCGGCGCCGTTTGCCGGCCTGTTC
AGCGCGCACGGCCGCCACGTGGTCAGTTCCTCGCCGGAGCGGCTGGTGTCGGTGCATGCC
GGCCATGCGCAGACCCGTCCGATCGCCGGTACGCGGCCGCGCTTCGAGGGCGACGATGAC
GCCGCGCGTATCCAGGAACTGGTCGGCCACCCCAAGGAGCGTGCCGAGCACGTGATGCTG
ATCGACCTGGAGCGCAACGACCTGGGCCGCATCTGCCTGCCGGGCACCGTGGTGGTGGAT
GAGCTGATGACCGTGGAGAGCTATGCCCATGTGCACCACATCGTCAGCAATGTCAGTGGC
CACCTGCGCCCGGAGGTCACGCCGGGCGAGGTGATCGCCGCCACCTTCCCGGGCGGCACC
ATCACCGGCTGCCCGAAGGTGCGCTGCATGCAGATCATCAGCGAACTGGAACAGGTGCCG
CGCGGTGCCTATACCGGCGCCTTCGGCTGGCTGAACCGCGATGGCGACCTGGACCTGAAC
ATCCTGATCCGCACCGCTGAAGTGGATGGCCACGAGGTCAGCTTCCGCACCGGCGCCGGC
ATCGTGGTCGATTCGGACCCGGACAAGGAGCTGGACGAGACCCGCGCCAAGGCTCGCGGC
CTGCTGCGCGCACTGGGCCAGCAGGGGTAGTGCCGGCCGCTGGCCGGCAACCTCATTCAT
CCACGATCCACGCGATTGCCGGTCAGCGGCCGGCGCTACCGGTACCGGCGGGTGCCGTTG
TTCCGGTGGGTGCCGACCGTTGGTCGGCACTGGGTGTGTGGCTCTGGTCATGACCCCACA
TCACCGGCACGGTATCCTGCACGACGGAATCGAGTTCAGAGGTAGTCCATGGCGGGAGCC
AAGCGCGGGTGTCTGTTCGTGGTAACGCTGGTGGTGGTGCTGGGAGCCGTCGTGGCCGGC
GTGGGCGCGTGGTTCTTCTACCAGCAGACGCGTTTCGCCGATGCCCCGATCACCCCGACT
GCCGAGAGCATGGTCATCGCCAGCGGCGATGGCATGAACAGCGTGCTGCGCAAGCTGCGC
GATGCAGGTGTGGATGAAGGCCAGGACACCCAGTGGCAGCTGCTGGCGCGCCAGCTTGAT
GCCGCCGGCAAGCTGAAGGTGGGCGAGTACGCGCTCAGTGGCGAGCTGACCCCGCGCGAG
CTGCTGCTGCGCATGCGCGCCGGCAAGGTGCTGCAGCACCGCGTCACCATCGTCGAGGGC
TGGAATATCCGCCAGCTGCGTGCTGCGCTCAAGCGCGCCGAGCCGCTGCTGCACACCACC
GACAATCTTGATGATGCCGCGCTGATGCAGCGCCTCGGCTTCGGTGGCCAGCATCCGGAA
GGCCGCTTCCTGCCGGAGACCTATGTCTACCAGCGTGGCGACAGCGATCTGGACGTGCTC
AAGCGCGCCCATGCCGCAATGGAAAAGGCGCTGGACGAAGCGTGGGAAAGCCGCGCGCCG
GACCTGCCGATCAACACGCCCTACGAACTGCTGACGATGGCCTCGATCATCGAGAAGGAA
ACCGCGCTGGCCAGCGAACGCCCGCAGATTGCCGGCGTGTTCATGCGCCGCCTGAAGATC
GGCATGCGCCTGCAGACCGACCCGACCGTGATCTACGGCCTCGGTGCCGCGTATGACGGC
AACATCCGCCGTCGCGACCTGACCACCGATACGCCGTACAACACCTACACCCGTGCCGGC
CTGACCCCGACCCCGATCGCGATGCCCAGCCGCGACGCGCTGATGGCCGCCGCGCAACCC
GCTGCGGGCGACGCGCTGTACTTCGTCGCGGTGGGCGATGGCAGCGGCGCGCACGTGTTC
TCGCCCAGCCTGGACCAGCACAACGCCGCAGTCGCCCGCTACCTGCAGCAGCTGCGCCAG
CAACGTACCCAGGAGACCCCGGCGCAATGAGTCCCGCGCTGCTTCGCCACCCGCGTTTCG
TCAGCCTGGAAGGCGGCGAGGGCGCGGGCAAGACCACCGCCATCAATGCCATCCGTGACT
GCCTGCGCAGCCACGGTCATGAGGTGGTACTGACCCGCGAGCCGGGCGGTACGCCGCTGG
CCGAGCGCATCCGTGGCCTGGTGCTGAAACCCGATGCCGAGATCGCCGCCGAACCGCTCA
GCGCCGAAGCCGAGCTGCTGCTGGTGTTCGCCGCGCGCGCGCAGCATGTGCGCCAGGTGA
TCCAGCCGGCGCTGCAGCGCGGCGCTTATGTGCTGAGTGATCGCTTCACCGATTCCAGCT
ATGCCTACCAGGGCGGTGGCCGTGGCCTCGATCCGCAGTGGATTGCCGATCTGGAGCGCC
GCGCGGTGGGCCTGCTGCCGGGCCTGACCCTGCTGCTGGACGTGGACGTGGCCGTCGGCC
GGGCACGCGCCAATGGCCGTGACCTGTGGCCGGACCGCATCGAGAGCGAACAGGATGATT
TCTTCCAGCGCGTGCGCGAAGTGTTCCGCAGCCGTGCGCAGCAGGATCCGCAGCGCTTCG
CGTTGATCGACGCCGGCCAGGTACAGGCGCGCGTCGCCGCTGATGTAGTTGCGCGTGTCG
AGCGCTGGCTGCAGGACGGGGAGGGCGCATGAGCACGTTTTCGCCCTGGCAGCAGCGCGC
GTTCGACCAGACCGTGGCCGCGCTCGATGCCGGTCGCCTCGGCCATGGCCTGCTGATCTG
CGGGCCGGCCGGGCTGGGCAAGCGTGAGGTGGCGCTGGCATTGGCCGACCACGTGCTGGC
CCGCGGTGATGCCGCGCATGCCACGCGCACGCGCCAGCTGATCGCTGCGGGTACCCATCC
GGACCTGCAGCTGGTCAGCTTCATTCCGAACAAGAGCGGCGACAAGCTGCGTACCGAGAT
CGTCATCGAGCAGGTGCGCGAGATCACCGACAAGCTGGCGCTGACCCCGCAGTACGGCGT
GGCGCAGGTGGTGATCGTGGACCCGGCCGATGCGATCAACCGCTCGGCCGCCAACGCGCT
GCTGAAGACGCTGGAAGAGCCGCAGCCCGGCCGCTACCTGTGGCTGATCAGCAGCGACCC
GGCGCGCCTGCCGCAGACCATCCGCAGCCGTTGCCAACGCCTGGAATTCAAGCTGCCGCC
GCAGCACGAAGCGCTGGCCTGGCTGCAGCAGCAGGGCCACAGCGAAGCATCGGCGCGCGA
AGCGCTGGAGGCCGCCCGCGGCCATCCCGGCCAGGCCGACAACTGGCTGCGCGAAGACGG
CCTGAGCCTGCGCCGCGAAGTCGGTCGAGATCTGGAACAGCTGGCCGCCGGCAAGACCGG
CGCGGTGGAGCTGGCGCAGAAGTGGTGTGGTGACGACAACGCGGCGCTGCGCCTGCGCTT
TGCCGCCGACCTGGCGCTGGCCCAGGCCAGCACCGATGCCTTGACCACGCCGGAGCGATT
GCACAAGCTTGCAGCCTGGTTCGATGCGGCCAACCGCACCCGCGACCTGCTGCGCACCAC
GGTGCGTGCAGACCTTGCGGTGGTCGAGTTGCTGCTGGCCTGGAACAAGGTGAACGAGCG
GCCTGCCGCAAGGGGAAATCGATGAGTGCCAGCAACGCCCGCCAGGGCATCCTGTCCCTG
GCCGTGAAGGACAAAGCCGCGCTGTACAGCGCGTACATGCCGTTCGTGAAGAACGGCGGC
ATCTTCGTGCCCACGCCCAAGCGCTACTTCCTGGGCGACGAGGTGTTCCTGCTGCTGACC
CTGCCCGATTCCAGCGAGCGCCTGCCGGTGGCCGGCAAGGTGATCTGGGTGACCCCGGCC
GGCGCGCAGGGTAACCGCACCGCCGGCATTGGCGTGCAGCTCGCCGACGGTGCCGAAGGC
GAGGGCGTGCGCCACAAGATCGAGACTCTGCTGGCCGGGCTTACCGGCTCGGACAAGCCG
ACCCACACGATGTGAGGTAGCGCCGGGCCATGCGGCTGCATGCCTCGAAACGCCCGTGAA
CACGAATGTGAAAAAGTGTTGACGGCCTCTGAAAAGCCCCTATAATGAGCGGCTCAGCAA
CACACCGGGCGGTTAGCTCAGCGGTAGAGCATTGCCTTCACACGGCAAGGGTCACAGGTT
CGATCCCTGTACCGCCCACCATGTTGCAGAACGAAAGAAGCCTCCAGAAATGGGGGCTTT
TTTGTTGCCTGACCATCAGCGCGGCTTTCCGGCATCGTTGGCAGCGCGACTCACCGGCTC
CCTCAACCGCGCGAAGCGCTCGGGGGACGCACTTCACCGATGCGGGCACAGGATTCCATC
CATGCGCTGTTCCGTGGTTCACGGCCGGCGTACTCTCGAGGCAGTGCCGTGCCCCCATTC
CCTGGAGTGCCACCATGCCGCTCGCCCGCATCGATCTTCGCAAAGGTAAATCCGCCGACT
ACCTGCAACGTGTCGGCGAAGCCATCTACCAGGCCATGCGCGCGGTGGGCGTGCCGGAGA
ACGACCGCTTCCAGATCTTCCAGCAGCACGACGCCGACACGCTGATCTACGACCCCGGCT
ATCTGGGCGTGGACCGCACCGACGATTTCATCTGCATCCAGATCACCTGGAACGAAGGGC
GTACGCTGGAGCAGAAGAAGGCGTTGTACGCCGGCATCGCCGATGGACTGCACGCGGCGG
TGGGCATCCGCCGCGAGGATGTGTTCATCAATCTTGTTGAAGTAAAGAAGGAGAACTGGT
CGTTCGGCAATGGCGTGGCGCAGTACGTGAGTTGATGCGCGGAAAGCACCACGCATGGCG
TGAATCTACACCTCGCTGCCGACCTGCTCGCCTTCGCTGGCCGGGGCATTGCTGGCCGCT
TTTACTGCGTCGGCGCTGTTGGGTTGTTCGCATTCGATGCGGGTGACATAGCCCTCGCTG
CCGATGCTGTGCTCGGCACGCTTGACCAGCCACTGCCCATCCACGCCCTCGCGGAACCCC
TGCATCACCACCGTGGCCTCGGCCATCAGCGTCTCGCGGCCGGGCAGGGTGTAGCTGAGC
GTCCGCGTCTGCCGTGCCTGTTCGCGATGCTTGGCGCGCGCCGCCGCCTCTGCGCTCTCC
CGGTCGGCATAGGCCATGCGCAGGCGCATGATCGGTTCACCGCTGCCGACCTTCACTTCC
TGGCGCTTGGCACTGCGCACGTCGCGGTAGTAGGCAATGGTGGTACCGGCATCTTCGCGT
GCGGCAAGGGTTACCCGATAGTCGCTGCCATCGGCCGGGGTGAGGGTGACATCGGGAATG
CGCTCGCCGCTGGCGCTGGTGGATTCGCCCCGCTTCACGAACACCAGGCGCCCGCCTCCG
GGCTTGGCGATGGCATCGTGCTGTTTGGCCAGGCGCAGCAGAAGGTTCATGTCCGACTCC
TGCGACTGCACCGTCAGCGGAAGCACGATGGACGCCAGCGATGCGTTCACCGCTGCCTTC
AGCCCATGCTCGCCGGCCATGCGTCGCACCATGTCGCCGATCGTGGTGCCCTTCTTCCAG
GTGCGCGTCTTCTGCGTCTGCAGGTCGCTCTTGCCCCCCTTGCTGGTCTCGAACGGTGCC
GCCCTGGCGCGCAGCGTCATGCTGCCGGGAAAGCCGGAGATCTCCACCTCGTCGCAGATG
TACAGGCCCACGCGCCGCACTTCGCCGTCATAGCCGATGAAGGCCTCCAGTTCCGCGCCA
ACCGGTGGCAGCTGGATCGGATCGGACGGATCGTGGTCGGCCAGCTGCAGTTCCAGCGTG
TCTGACGTGTTGCCGGTCTCGTCGGTGATGCGCAGCGACTTGAAGCGCGCCATGATCTTG
TTGGTGATGTCCTGGCTGTTGGCCACCACGCGGAAGGCCGGTGTGATGTTCAATCCCACA
GGGCGACTCCCTTGCGCTCGCTGGCCGGGCGCTGCACCTCCGGCAGGGTGATCGCTACGC
CGGCAGGCAGTACCGGGCCGCGTGCGGCCAGGCCCGGGTTGGCATCGAACACCGCGCGCA
GGATGGCCGGTGACTGCTCGCCATAATGCGCGTAGGCGATACGGTCTACGACGTCGCCGT
CGCGGGTGCTATACGTTCGTGCCATTGCTGTGCTTCCGCAGTGAAAGGGTGAATTCCTGT
TTCAGGATCGCGCTGTCGGCGGTGAACTCGCTGGCGGTGGCATCGATCTTCTCGATGACC
CACAGGCCCAGGTTGCCGCCTTTGCCGGTCAGCAGTCGATGAGGCGTGCCCTGCGCGGCC
AGCTTGCGCAGCTGTGAGAGCTCATTGCCGGCGCCGCGGAACTGGTAGTAGATGACGCCC
GGCAGGGTCATGCTGGCTGAGCCCGGTCCGGTGTACTGCAGGGCCGCCATCTGGCCGATG
CGGTCCTGCGCCTGCCAGCGATACTCGTTGGATTGCTGGATCTCCCGGAAGACCGCGGTG
TTGAGGCTGAACTTGAAGCCGCCCAGCATCAGCAGGACCGGGGCGTTGCCGGAGTCATTG
GCTTTGAACTGCGACAGCAGCTTGTCCACAGTGCCGGTTACGAATTCGCGTTTCATGCTC
AGTTCCTGTCTGCAAGGCCACCACGGGCGGCAACCGCGTTGCGACGCTGCAGCTCGTCGG
CGGTGCGGCGCGCCACCGCTTCGCTGGATTCGCCTGGCTGCTGGTGGATGGTGATGTGGT
TGGTCTGCTGCTGCTGCACCGTGGTGGCGCTGCGCGGGGTGGGCGAAGGCATGTCCGGCG
CACGGCGTCCCTGCGCGCCGCTCAGCTCGGCCATGCGGCGGTTCAGGCCATCGTTGTCGT
TGGTGCCGACCGCGTACGCCACGCGCGCCATGTCGCCGATGCCACCACCGCCGCGCGCCT
TCATGCCGCTGTAGATGTTGGCGGCGCCCACTGCGGTCTGCAGCCCGCCCTCGGCGACCT
CCAGCGCTTTGTCGTTGGCAGCCCCTACGCCACCACCAAGCTTGTCCATGAACCAGCCGA
CGCCTTCGATGACTGGCTTGAGCTTTTCCAGGATGCGGTCGAACGCTGCGGTCGCCTTCT
GGCTGATCGACTCCCAGATGTTGCCAAGGGTTTCGTTGATGAAGCCGGCGACGGTGCCGA
GCATCTCGCCCAGCCACACCACCGCCCCCACCACGCCGCCGATGACCTGGATCACCAGCC
GGAAGTTGGTCAGCAGCGTCTCACCCACCAGCGAGCCGATCTGGGCGACGCGTGACAATT
CATTGCCGGTGTACTGCGCCGGTTCCAGCATCTTCGACAGCCAGTCCCAGGCCTGGCCGA
TCAGCCCGCTCATGACTTCCCAGGCGGGGCGCAGTGGTTCAACCGCGCGCATCAGTTCAC
CCATCGCTGCGGTGCCTGCACCGCTCAGGCCTTCCCAGACGCCGCCCAGGAATGCCTTGA
TCGGTTCCCAGTACTTGCGCACCAGCAGGGCGCCGGCGGTGATGGCGGCGACGGCAACGG
CGATGGGCCCACCGCCGATGGCACCAATGGCAGTTGCGACGATGCGGAAACCCGATGCCA
GGCGCATGGCCATCGGCCCAAAGCGCCCCAGCTGTGCCAGCAGGCTGCCGCCACGGAACA
GCTGGATGGCCTTCTGCACGCCCAGGATCGGGCCCTGCAGGAAGGTCCAGGCATAGCGAG
CGCCGAGTACCGCCGCGCGCATGCCCAGCATGCCGACCACGATCTGCGTGGTGTTGGCGA
TCAGCTTCGGGTTTTCCTGCACGAACGAGGTAACCCCGTTCAACAGCTCGGTCAGCTTGA
CCGCGGCCTCGCCCACCGCGGGCAGCAGCGCCGCACCGAACGCCTTGGACAGGTTGTCCA
CGGCGATCTTGGCGCCTTCGATCTTCTGCGGATCGGTCTGCATCGCGTCGGCATAGGCCG
CATCGGTGGTACCCGCCGATCCATTCAAGGCCTTGTCGCGGACACGGATGTAGGTGTCCC
AGTTCTCGATCATGCGCTGGACGAAGTTCTTCGCCTGTGCATCGCTGAACAGGGTGCCGA
TCTTCTTCTGGTCGCCCGCAGTCGCCTGGATGATCCCCTGCATCGCAGCATCGAAGGGAT
TGCCGCCGCTGGTCTGTGCGTCGCCGATGATCTTGCGCAGATCCAGGTTCAGGCTCTTCT
TGGCCTTCTCCTGAATGTCCGGCGAGAGCACCTCGGACATGAAACTCTTCATGTTGCTGG
CGGCCTTGTCGGCGCCACCTGCCGAGTCCAGCGTGGCTTCCAGTGCCGCACCCAGCGTAG
CCGCCGCCGATGTGCCCTGCAGCTTCATCGCCTCGAACGAGGAACCCAGCACCGGCAGCA
CCTGGGCCATGTCCTTCAGGCCCAGGCTGCCCTGCTGGCTGTTCACCACCAGCACGTCCA
GCGCGTTCTGCATGCGCGAGGGATCGATATCGAACGACTGCTGCAGGGCGGCCGCAGCTT
GGGCCACATCATCGATGCTGGCACCGGTGACGGTGGTGGTCCGCCCGACAGCACCGAGGC
TGGCCTGGGCCGACTGTGCGTCCATGCCGGCCGCGACCATCAGCTTGATCGACCGCTGCA
GATCGTCGGCGCCCTGGTTGGTTGCACGCGATTGCTGCAGGATCGCCTGGCCGAGCGCAC
TCACCTGCGCGCGGCTGAGGTTGGCTGCCACGCCGATCTGCTGGTTCTGGCGGGCGAAGC
CGGAGGCGTTCTCGACCGGCTGGGCCAGTGCGGTGACGGCGGTGCCGAGTGTGCCGCGCG
CTGCCTTGAACGAGGCGCCGAGTTTCTCGCGCTTCCCCAGGTTGGCGGTGCGCTTGGCTT
CGACACGCTCCAGCGCTTCCTGTGAGGCGCGCAGCGCATCGGCCTGCGCGCGCATGCGGG
TGTATGCGGTGCCCGACTTCTTCATCGCGGCGAGCTTGAGCTCCAGCTTGCCGGCTTCAT
CGCCGAGGCGCTTCACGCCATCATTGGCGAAGGACAATGCGTCCTTCAGCGACTTGGACA
CCTCACCGCCGATCGTGATCGTTGTCGTTTGAACGTTACTGGCCATGTACCGGCAATCCC
TGAATCCACCAGATGAACTTCGACACCCGCAGTGTCATGATTTCGCGCAGGCCCCAGCCG
GTATGACCGGCCAGGGCGAGCACTCCCTGCCTGATCTGTGGCAGGGTCAGGTGGTAAAAA
GCGCGACGCCTGCCTGCAGTCGTGCGTAGTCGCGCAACGGCATCTTGCGCACGTCGTCCG
GCGAGATCTCGCACAGGTTGGCGATCATCCGCACCTCACGCTGGGCGTCGCTGCCCTTGT
CGTCCTGGTAGCGCTCCATGTCTTCCACGGTCGGCTCGCGCATGCGCAGCACGGCAGTCT
CCATGCCGTTGACCTGGCGCGGGCGGGTGAGGGTGATCTCGGCAAAGCCATCGCGCTCGA
TGACGGTGTCGGTGGGGGTCTTGGTCTTGCTGGACATGAAGGCGTTCCTGGAATGCGATG
CGGTGCGATGGATGCGGGGGCGCGAGGCGCCCCCGGGTTCTTCGGTGCGGCGTGGGCTCA
GATGCCCAGCGCGCCGCGGATGCCGGCCAGGACGTCGACGCCACCCTGGCGGGCGATCAT
GTTGACCACGTCGATCTCCTGCACGACCTGGGCGCCATGGGTCAGCTTGTAGTAGCTCAG
CGCCAGGCTGACCTTGATCGTGCCTTTCTCGCCGACCTTGGTTTCACCACGGTCCAGCAG
CTTCACCTTGCCGCGCATGTTGTGCACGACCTGGGTCACTTCGCCGTCGTCGCCTTCCAG
CGCTTCGCGGGCGGTGAAGCCATACTCCTTGCTTTCGATGACGTGGAACTTGCTCATGAT
CTCCGCGTCGTCGGAGGCGAACTCGACATCGGCGGTCAGCTTTTCATGGCCGAGCACGAT
CTCGGTCGGGGCGAGCATGCCGCCGGCTTGGAAGTCCTCGGTCTTCAGCGACAGCTTGGG
GGCGGTGAAGGACATCACGCTGCCGGCATAACCCTTGCCGTCGACGTAGAAGTTGAAGTT
TTTACGGATCTTGCGCGCCATGCTTAGAAGATCTCCGAGACGTAGTTGTTGTTCATGTGC
ATGCGGAAGGTCAGCTGCTCACCCGGGTAGGTCGGAGTGAAGTCGAAGTCCCAGTAGAAG
CGGCCCTGGGCCACGCTGTCCGCTGCGTTCAGTTCCGGGTCGATCCAGCAGTTGCCGCCG
AGGATCGCGCCCTGGGTCTTCAGGCCGCGCAGGAAGGCATTGACGCCCTCGCGCACGTCA
TCGACGTAGGTCTTGCTGATGCCGCGGTCGACGGCCCACAGGTGGGCGGCTTCCAGGCTG
TCGGCGATGATGTCGGCGGTGCGCACCACGCACAGGAACTGCCACTTCGGATCGATGCTG
GTGGTGCGGTTGCCCCACAGGCGGAAGCCCCCTTCGCGGATGACCGTGGCCACGTTGGCC
TGGTTCAGCAGGTTGGCGCGGCTGGTGGCATCGGACAGGCCGAAGTCGATCGCACGCGCG
GTACCGACCACGCCGTTGAGTTCCAGGTTCGACGGCGACGCCCACCAGCCGCGCTCGTTG
TCGCTGCGGGCGATGGCACCGGCCACGGCACCGGAGGCATGGCGGGTGACGATGGCATCA
CCGGACTGCACCAGCAGCGCGGGGTCGACCACGTAGACGCGCTTGGAGCCGGTCAGGGCG
GCGGTGGACTTGGCAGCGTCGTCGTTGCTGTTCGGGCCATCCTTGATGATCACCGCACGC
AGCTTGTCGGCGATGCCGAGCAGTTCCGCTACGACCGGGTTGGCCAGCACGGCCTCCGGC
TTGGCCGGATCGGCCGGGTGCACATGGGTGAAGCCGGGTGCGACCAGGATGCGCGGCTTG
ACGCCGACGATGGACTTGGCGGCCAGCAGCGCATGCACGCCTTCGTAGGCGCCGGTCTGG
GCATTCACGCCGCCCAGCACGTTGGCCAGGGTGGCGCTTTCATTGGCGCCCTTCTCGACG
CGGACCACGACGACGACGGCACTGGACTGGTCGAAGATCGTGTCGAGCGCACCGGGCAGG
GTGCCGGCATCGGTGCCGGTGGTCGCCGACAGCTTGGCGGCCTGCGACGGCGAGGTCACC
AGTACGGGCGTGTTGATGGGGAACGCTTCGGTGTCGGCCAGCGGTGCGGTGCCGACGATG
CCGATCACGCTGCTGGAGGCGATGGCAATCGATCGGGCACCGGTATCGATGTTGACGACC
TGTACGCCATGGAGAAATTCGGTCATTCGGGGTTCTTCCTCGGTGTGGGTGTGTGCCGGC
TTGTGCAGGCGACGGGGTAATGTTCGGAGAATGTGGCGGTCGCGATAATTGCAGCGGTGG
CCCGCTGATCGATCAGACCCAGCCGGAGGCGCTGACGCTGGCGCTGAAGGTGGAAACCTG
GGCGATACCTCCGGCACGGCGCAGCGCGACGGAAATGCTGACGCTGTCCGATTCGTAGCT
GGCGGACCTGGCAGGGACGCTGATCGACACGCCTGCCGACGGTCCAGCCGATGCCGGCAC
GAACGAGGGAGCACTGGTGCTGAAAGAGGCTTTGGCGGGCGAGGAGCCGGTGATCTGCAC
TTCGTACTCGGAAACGCTTGCACCTGCCGGAAGCCACTGGCCTGACGCTGCTACCGAGCT
GCCTCCATTGCCGCCACCGGCGACGCCCGTGCGGATGGCATAGGTGCCGTCGGCATACAT
CAGGATCGAGACGGTTGCCGACACGGAGCCGGTGGAGTTGGTCTTGGCGCCATTGCTTGC
CGAGTAGCCCTTGCCATGGAATGGCAGCCTGTAGGTGGCGCTGCCGCGGGCCGCCCACAG
GTTGGACACGTCCATGCCGTTGATGCGATGGCCTACGTCGGCACGCTTGCTGCCGTACTG
GATGTGGGCATAGCGGCGGCTCAGGTCGGTGCCGCCGATACGGCGGCCCGAATCCTGCGC
CAGTGGACCTTCAACGTACGGATCGAACAGGTCGTCAAAGTCGACACCGGAAGAGCGATA
TCCGCTGGGCATGTCAGCGCTCCGCTTTCAGTGCGCGCACTTCAGCGGCCAGTTCCTGGA
TGGCCTTGGCCATCACCGGCAGCAGCTGGTCGAGCTTGACCGATGCCACGCGCTCACCCT
GGAACTCGACGCCTTCCAGGTCGACCGCTTCCGGCACCAGTTCGGCCAGCTGCTCGGCGA
CGAAGAACAGGCGACGGCGACCGTCGTCGTTGTACTCGGGTTTGTAGTGGCCGGCTGCAA
GTTCCATCTGTTCGACAGCTGCCAGGCCATAGGGAAGTGCGCCTTCGATGTTTTTCAGCT
TGCGCGAAGAGCCAGTATCGAAGCCGCCGGCCGTCCAGAGAGCCCCCGCGGCATTCAGTT
GCAGTCGATCCACTTGCGCAGTGGACGACCAGATCCGGAACACGTTGTCCGTGTTGTAGA
TGTGGAACTCTTGATTCGCGTTCCCACGGTCCTTGATGATGAATGCGGCATTGCCACCTG
CGGAAGTGACGCCGCCGACGAATGTGTTCTCCCGGTACTGGACATTGCTGAAGCTCGCGC
GCTGCGTCGGAGTTCCTCCATTGAAGTCGTAGGAGTAAAGCGAAAGTGTGGCGTCGCTCT
CCATGGCTGTCGCCCATCGGGTCACGTTGTTGCCCCAGCCGAACCGTTGGTGCACGACCT
GGGTGCTGCCTTGACCCACATACATGTTCAGCGTGCCGTTCATGATGTCGCCGGCTTTGT
TGATCTTCCCGCCGGGATCGAAGTTGCCGCTGGTCCAGATGTTCCCGCCTGCGCTGAGCG
TTGCGCTATAGGCACCCTCCACATTGCGGAAGGTGAAGGAGGAACCTGACTTGAAAATGT
AGCTGTCACCGGTGCCGAAGTAGATGACACCATCGGTCAGCGTGCTGCCCCAGCCGGACA
GGCGCAGCGAGTTGTTGGAGATGGAAACCGCGCCGGTGAACGTCCCGCCACTCTTGTCCA
TCTTCGCTTCAGGCGCGAAGTTCCCGGCATGCCACATCGGCGAGCCGTTCCAGCGCGGCG
TGTCGCCATGCTTGATGGTGATTTCGCTGCTGGCACTGCGGTCCGCGCTCCATACGCGCC
ACAGGCTGGAATTTCCCCAGCCGCCAATGAAGGACTGTTCGGCACCGGCGGCACCGAAGC
CCAGCAACGGATACGTGCCGCTGATGAACTGCTGGTCGGTGAACGTGTTGCCGCCCCTGG
ACGCCTTGCCATCCAGTGCCGACTGCAGCCCGGTCACATCGGCAATCACATGCTTGTGGC
CCACGGTGGCGAAGTCACCGGCCAGGGCGAACTCGGAGGCGTGCTTGCCGTCCAGGGTGT
CGGCGTCCAGGCCGTTGCCATGCCCGGTGTCCTTTAGCGCGGCGCTCTTCAGTTCCAGCG
CAGTGCGCGCCGCCGCGGTGTTCGCCGCAGACAGCAGCGTCTTCGCCAGCGCGGTCGGGG
CGCTGGCGCCGAAGCGCTTGTCGGTGTAAGCGCGCACGCCACGCGGGGTAACTGCGCGCT
GGGTGTCGGTCGCATCTTCGGCTTCGGTGCTGGTGGCCAGCTCGACCACGCCGACCACCT
CGGTGGTGGCCGGAGGATAGAGGAAGCCGGCATCACCGAACTGGATCTGCGTCGTGTCGA
TCCCGCTGAAGCGTGTGTCGGTGGCCAGCAGCAGCATCGATGCGGCCGACTTCTCCATGA
TCGGATCGGCCTGGCCGTAGCTGGCAAACAGGGTGCCGTCGGCCAGGTACAGGCCGAAAC
CGCGCAGCGTGTAGGAGGTGGCGCTGTCATCGCGGATGGTGACGTGCACGGTGTCATCGC
CCACGGCCTGGCCGCCGAAGGTGGCGACGCGCTTGATCTCGCCGGGCAGTGCGGTGAGCC
CCGCCGACGGCACGAAGGCAGTCGAGGTCAGGCCGATCTGGGTGATCAGGACGGCGTTGG
TGCCGGTGTTCGGCGGATTGACCAGCTTGGCGAAGCCGGCATCGGTGATTTTCAGGCGCA
TGCGGGGGTTACTCTCCGATCAGTTGAAGGCGGCGGAAGGCCGTGGCGTGGGCGGCTGCA
AGTGCGCCGACGGCGGCGTCGGCCTGCATGCCCTGGGTAAAGGTGAAGTGCGAGCGCACC
GGCTTGGTCCGGGTGATTTCGCCGATGACGTCCTCCACGAACATCGCCGTGGCAGACTGG
CCATCCTGGTTGGCGATGGTCATCACCGCTTCGAAGGTGTGCGGCGCGCCCCTGGGCTGC
AGCTGCCACCACTCGCGGATCAGCACCGATCCACCGAAGGCGGCCACCACGTCGCGCACG
CTGCCGGCGGTGCCCTTGCGGCGCTGGATGGCGATGGCCGTGCGCACCCGTGCGCGTTTC
ACCGCTTCGGGCCAGTAGGCCTTCCATTCGTCCACCGACAGTGCCCAGGCCAGCCAGGGC
AGCAGTGCGGTCGGACAGCGGTCGGCATCCCACAGCGCGGTGATGTCCACCGGCAACGGA
CGTGCGACGATGGCGCGGGCAAGCGCGCGCTCGGCGTGGGTGGCGTTGGCGGGAAGCAGG
TTCGCCGCCGAGGGCACCACCACCTGGGCGTCACCATCGATGACCTCGCCGGGCGCCGGT
GCAGCGGCCAGGGTGACCCTGCTGCCCTCGATGACGCTGCCCTGCAACGGCTGCCGCCCC
CGTGCATCGGTGCGGTACACCGCCTGCAGGCTCGCCAGCGCGCCGCCGGGGTGGCGGAAG
GTGCGGTTGCGGCCATCGATCGCGCCGCGCAGGCGCGCGTTGATCAGGCGCGTGCTCGGC
TCATTCATCGGTGCCGCCGTGGGTCAGGGTCACGCCGGTGCAGTGCGTGGCCTGGGTTCG
GTCCACCACCACATCTGCAGCCGGATGGACGATCTCCACGCGCTGCACGCCCTCGGCATG
CAATGCGGCGAACAACCCCGAACGGGTGACATCGCGGCCGAGACGATGTGACTCGCTGAT
GTAGCGGTCCAGGCGGGTGCGCGCTTCGGCAAGCACGACCTGCGAATCCGGGCCGGCAAA
GGTGAACAGCGTGGCGTCGACCAAGTAGGTGACGATCGTGGCCGGCTTCACCAGCACGTG
GTCGGTCAGCGGTCGCACGTCATCGGCGCTCAGCTTCGCCTCGACGATGTCCAGCAGCCC
CTGGGTGGCGGTTCCATCCGCTTCGCGCGACAGCACCGAGACCACCACTTCGCCGGGGGC
GGGACTGGTCGCACTGGCGTCGAGCACGCGCGGGTCCGCGCTCAGCGCATGGAATACATA
GGCACCTTCCGGCCCCGCCACGCTGAACCCTTCCGGGCCCAGCTGGATGCGGCGGCGGAA
GTCCTCATCGCTCTCATATCGCGGTGGAATGCCTTCCTGCGGCCTGCCCGGGTCGAGCAC
CTGGCGGGCGACGCCGAAGATCGCGGCGAGGTGGTCCAGGTCGCTGCCACCGGCATAGGC
CAGCATCACGCCACACGCGGCGTCGTTGACACGCTGGCGATCAAGCAGGCGCAGGTAGGT
GCAGACCTCCAGGATCTTGAAGGCCGGGTCCGACGGCAGCAGCGCGTCGAAGGTGGGATC
CAGGGCCTGCAGTGCGGTCAGCGATTCATCGAACATCGCTTCGAAATCGAGCACTTCGAT
GACCGCCGGTGCAGGCAGCTGGGACAGATTGACACTGGTGAACGAGCCGGATGCCACGGT
TAGCGAACCTCGATTCCTTCGATGGTGATGGCCTCGCCGTCCGGCAGGTGGATCCCGGTC
ACTGCCAGGATCATCACGCCGGGGGCGGGGAGGGAGACGTCGACGTTCTCGACGTGGAGA
CGCGGTTCCCATCGCGCCAGCGCGTCGACGGTGGCCGCGATCAGGTCCATGCGCAGCGAG
CGGTTGGTCGGCGCATCGATCAGTTCGAATACGCGTGAACCGTATTCGCGGCGCAGTACG
CGGGAGCCAAGGGGCGTGGTGAGAATGTCACGCACGGACTGGTGGAGATGGGCGAGCCCA
TCCAGTGATTTGCCGGTGTTGGCGTCGATTCCTCGCATGGCCTCTATCGTCGTGGAGTGC
GGGTTTTCAGGGCATTGCAGGCGTGGCCGCTCAGGCCTGGGCCGGCGTGGTCGGGGCGGT
TGGGCCCTGTGCGGTGTGCTTGTGTGCCTTCAGGCCGATGGCACCGGCCTTGACCTCGCC
CGGTGTGCTGATGTCCTTGCCGGCGCTGATCGCGCCGCTGACATCCAGATCGCCGGTCGC
CTTGATCGAGGGTGTATCGAGCACGATCGATTCGCTGGCGATCACCTGTGCATTCGCGCA
GGTGACGATGACCTTGCCGCTGCCGACATGGACGTTGAGCGTGGTGGTTTCCTGGTCGTA
CTCGACGCTGCTGCCGTCGGCGAACTCGGTGCGCTGCCGCAGGCGCGAGTCGGCCGGCGG
CGGGAAGCGGTCCTGGTACAGGCTGCCGAGTACCAGCGCCTGGCCGGGGTCGCCATAGGG
GCACGCCAGTACGACCTGCTCGCCGGGTTCGGGTGCGCACCAGGTGCGTACGCCCGGTCC
CGCGCCGCGTTCCAGCCAGGGAATCCAGTCGGTGAGCATGCCGTCGGCATCGACGCGAAC
GCGTCCGTTTGCCTCGTCCAGCTCGCGTACCACACCGATCATCAGCAGATTGCCGATCAA
CCGCGCGTGTTCGGCGCTCATGGTGCGCGCTCCGGCAATGGCTGGTAGCGGGACTCATGG
ACGCGGCCGATCTCCGGCGCGAAGCTGTAGCACGCCTGCGGCACCACGCCGCCAGCGTCG
TCCCAGGGGTTGTCGCCCAGCGCGACCGGCAGTGACCACTCGACGATCCAGGTGCGCAGG
CCCGGCTGTGCCGCCGCGGGGTCTTCCGGCAATGCTGCAATCACATCGATCGCACCGCTG
GCAACGCCGGGGAAGCGGCCGAGCTGGTGCAGCCAGGTCGCCAGGGCGAGGGCCGCGTTG
CGCAGCTGCAGCGCTGTGGTTGCATCGGTCGCCGGCAGCGCAATGCGCGCTTCGAAGCGT
AGCGTGGCCTGCAGCAGGCCACTGCCATCATTGTTGTCCCTGCTGCGGTCACAGCGGGTC
ATCGCCAGCAGGCAGGCCGGCAGGGGCATCCCCTCAGCGTTGGCGTCGCGATGGAACTCG
ACGCTTGCAAACCCCGGAAAGCGTGCGCGGATAGCGGCTTCGATCGCGGCAATCAGCGGA
TCGAGCGTGGGAGGGAAGGAATCGTTCGCCATGTCAGCTCATGCAGGGAAGGGAAGAAGG
GCGTGGCCCGTGCGGCGCGCGCGGTCTGCAGCCAGTGTTGCCATCACCGCAGTGGGGTGG
CATTGCAGGCGTGGCCGTATCCGGCAGGCTCAGTGCGTGGGAGTGGCACTGCTGCCGCAG
TCGGCGGGTGCTGCCGGCGCGGCGCCATTGATGGTGATGCCGCGCTGGCTGCCGAGGCTG
CACAGCAGCGCACTCAGCTGGTCGGCCAGCGCGTGGTACTGCTGTGCGACCGCAACGTGA
TTGCGCAGCAGCGCGTCATCGCTGGCTGCGTGCAGGTCCGGCAGGCGGGGTGGGGGAAGC
AGCTGGGCAGGTGCGATGCTGAGGTCAGCGCGGCAGGGCGTGGCCGGCGTTGGCCTCGCG
CCAGATGCGCACGAACTCAGCGTCAGCGTCGCCGCGATCACGACCAGGAGTCTTGGCATG
GGTCTCGATGTCCCGTTGCAGGGTGTTGAACTGTTCGGTGTGCCGGGCCTGGTGGGCCAG
GCGCTGTGATTCGGCCTGCGCGCCTGCGGCGCTGTTGGCGAGGGCCTGCTGGTTCGCGCG
CTGGACTGCATCGGTGCGGGCCTCCTGCTGCGCTGCCCGGGTGGTGGCAACGGCAAGGTC
CGCAGTGCGGTCGCGCAGGGTCCATCCCAGCCAGGCGCAGCTCGCGTGGCTACCGGCAAG
GACCAGCAGCCCGATGCCCAACCTCAGTGCCGCGGGCGTCACTGCAGGGCTCCGCCGGCG
GCACGGTACGCCGCGCGCAGTGTTTCCAGCGCGTGCTCCTTCTGGCCGTAGCCGGCGCCC
GGCAGCGATGCCCAGATGCGCCGAGCCGCAGTGACGGCGGCATCGAAGCGGCCCAGCCGG
ATCAACTCGTAGGCACCGCATTGCTTGAGCAGCGCCACGGCCGCGCGGTCCTGCGAAACC
GGGCCGAAGTCAGGCAGGCCCAGTCGCGCGCGCAGGTCATCCCAGGTGCTGCGCAGGAAC
TGGTAGCGGCCGGCGGCGCTGGATTTGATGCCATAGCGTGGCAACGACACCAGCACGCGG
GGATGGTCGCGGTAGTCGGTGAACAGCTGGCCACCGACGATGACGTCGTAGCCGCGGTCA
CGTGAGCGCTGGCTGGGTATGTCGGTGCCTTCGGATACCGCCAGCATGTCCAGGAATGCG
GCGACGCTGGCGCCACCGAGGGCGCTGGCTGCAGCGGCGGTCATGCGGCGGCCCCCGGCT
GCTTGCGCACCAGGTTCAACAGAGCGTCTATCTGTACGCTCTGCTGGGCGATCTGTGCAC
GCAGGGCGCTGACTTCACCGCGCAGCTGCCCGATCTCCTCGGCCATTGCCTCGCGCTCGT
GCATCAGCCCATCGGCGCGTGTACGTTCGGCCGCGAGCTGTTCCTGAAGGGTGCGCAGGG
TGTTGCTGGTGGCTTCATCGGCGGTGCGGTCGACCTTGGCCGACGACAACCACTGGCGCA
GCCACAGCGACACCGCGATCAGCACGCCCGAGGTCCCGCCCAGGTACTTGGCCCAATCCG
GCACGCCGGCCAGCAGGTCGCTCTCGTTCATGCGCGTGCGTATCCCTTGAGCAGGGCCGG
GTGGACAGCCGGTGGCAACGCGGTGCGCGCACCGCGCAGGGCGCGCTTGATGGTGGTCTG
TGAGACGCCGAACTCACGCGCGACATGGTCGCGTGGCATGCCGCTGGCGACCGCGCGGGC
AATCTGCTCGCGGCGTTCGTGCGCGCCGGCAGCGAAGCAGGATGCCAGGAACAACAGTTC
GCCGCCGAAGTGCGCGACCAGCCGCTGGGCGACGTCGTGGCCAAGGATGTCGATCAGCCG
GTGCTGGTCGGGCAGGGTGGAGGGGACGTAGACGATGACGCGGTGACGGCCGGTGGTGCT
GGAGGTGGTCGGCGGCCAGGCACGCACCAGCGTGAGGGCTGCGGATTCGCCGATGACCTC
GGCCAGGGTCTGGATGCTGTCGGGCAGGGCGTTCATGGAGGATGTCTTCAGTGGCATTGA
TCTCCACTGTTGCCATCCCGCATGACTAGGCAACACCTTTCATCTACTTTTATATCGGCG
CGCTGAAGACGTTCAGTCGTGCGTGAGGAGTGGGGAGGAGCACGATACGCCTGCTTGCAG
TGGGCCGAATCCGCTTGCTCTGGCCGCTGGTGTTTTCCTGTACATCCGTACTCGTTGTCC
TCACCTGGCAGGAACAGAGGCAGATCAAGGGGATGGGGCAGGTACAGGGTGAGGACGGCC
ACCTGCCACACAGCCTCATGCGCCGTGTACTGGCCGGAAACGAAAAAGCCCCGGACGATG
CCGGGGCTTCAGGACTGCAGGGGGCGCTGGATCAAAGATCGAACACCAGGTTGCCGCCGG
TCTTGCGGGGGATGTACCCGGCGTCGCGCAGCCAGCGTGCCGCGTTGACCTGGTCCATGC
GCTTGACCGGGAAGCGGTTGGCGAACATCAGGAAGCGCGCCACGGTGATCGACTCGCCCT
TGCCCTTCAGGGCCGCAAGGGTTTCGACGAACCATGGCGCGGGCGGCTGCTGGTTGCCCG
GGCGGGCCACGGTACGCGCCTGCTGGGCGCTGCCAGCGCCTGCCCGGGCAGTGGCCAGCG
TGCACAGCGAGATGAAGATCGCATCCAGGCTCACGGTGTCCTTGCTGCCCTTGGGCTGGG
ACTTGAACAACTCGATGGCCTTCAGGCGCGTCGACGTGAACTGTTCGACCTCCATGGCGT
TTCCTCTTTGCGAAATGGGTTGGGGATGCAGGGTGACGACAGGTGTCGTCGGTGATGGGG
GATGACCTTACATCATTTTCGCCGATGATGGGTCGGGGCATGCGCTGGGTTCGGGGGATG
GACCGGATGGCGGGCCGGCATTCCGGATCAGATCACACCGCGCGAAAGCAGCTGGTCCAG
CGATCTGCGGACCAGATCGGCCGGGGTGCTGTCGTTGTCGACTTCGATGTCGACCAGCTC
ATGCGGTAGCGGCTGCTCGCTGGCATGAGGGTCGCTGCTGCGATGGCCTGGGCGATTGAC
GCGGATCACGACACCACCACGACGGCGGATCGCGCGGGCCTCATTGGCGAAGCGGACGTC
GGGTACCAGCCCGCCCTCGGGCAGGCGTGCGAACAGCGAGCGTACCCACAGCTCGGGATG
GACGCGGTCACGCCCCCACTCGGTACCGGCGGTCTGCATCAGGTGGCGCGGGGTGAGTTC
GGCCAGCCAGTCGATGGCGTCCTCCTTGCGGCTGTCCAGTTCGTGCAGGGAGAGCCCGAG
GAGGGAGGCGACCAATTGCCGCAGCGGGGCCGCGAAGCTGTCGTATGGCAGTGACAACGC
CGACGCCAGTCCATTGGCGAGTGTGTCCTTGCCCGAGCGCTTGCTGCCGGCGATGCCGAT
GTAGAGCGGTACGCGCGCACGCGGCGCCGGCCGCAGGGCGATGCTGCCCAGTGCAGGGCC
GGCACGGAACGCGGCCAGTGTGTCGGCAATCATGCGATGACCGCTGTCGGGGGAGGCGGG
AATCATGCGGAATCTACTCCTGGAGAAATGCGGCAGGTGCCGGAGGATCAGGAATCGCGA
CCGACGACGCTGCGGGCGCGGAGGATGCGCTGGGTGATGCGCCCTCCCCGGGCCGCTGCG
GCGATCGGGTCAAAGCACAACATGGCGGTGCGGGTACGCCGGCCGGCAGCAAGGTGGTCG
CGGATGGTCCGCTCGGACAGCACCGGTACCCGCTGGTGGATCTGCTGCACGGTCAGCTGC
TCACCTTCGAAGGCATGCAGTCGGGGACGGGACATGGCGGAAGCGCTCCTGGAAGGTGGC
GGGCCGATACCGGCATCTTGCCCCTGTAGAGGCTCCTAGTCAACACCTTTCATCTACTTT
CAGTATGGTGCGGTTGGGCGGGCGGGCTGGCGATCCACAGCCGCAATGCCGCCGCTGCCA
GACGCTCACGCTCAACCGGGCCGCGTGCGGCCAGGACGCCCTCGAGATACTGTTGGCGGT
GCCGGCGCGGACTGACCGCCGTCCAGCGCCCGTCGGTACCCATGCGCCGGTAGCCGTCCA
GTTGCAGCAGGCGACGTGCTTCGCAGTGCTGGCGCCAGTCGTCGCTGCTGCTGTCAACGT
CGCGACGCATCATGGATGCGTGGCATCTAGAACGGGCCTGCCGCATGCTCGGCGAGAGTG
CGTCTGCGCTCTGGCATCAGCCAGACCTTGGCGCGTTCCTTGCCCACCACGCGGGTGCGT
ACGCCATGGCGTTTGACCACGTAGGCGGCGGCCTCGTTCACCTCGCGACGGTTGGGCCTG
TCGATGCCCACCGCGATGACGATCTCGGTGGCGCGGTAGTGCGCGCTCCAGTGCTCGGCA
GGGAGCGACCAGTCGAAATGACGATCGATCAGTTCGGCGATCGGCGAGATGGGTTCGTGT
TCGCTGTTGGTGGCATTGAGCGCATCCAGTTCCTCGGCACTCAAGTGCCAGGTCTCGCCA
CTGCAGTACAACGCATGGGCCTCAGCCCAGACCTGCTGCATGTCGATCCGCGCCGGTTCG
CCCAGCGCCACGGCGTGCACGGTCCACCAGCGGGTGTTGCCGGTGGCATCGCGGAGGAAG
CGTTCGTCGTTGACACTGGCAAACAAGATGGTGCGCCGCGCATAGCGGGATTCGGTGCGC
GCGTAGGGGCGACGGATCTCGTCATGGCTGCGCGAGATGAATGATTTCAGTGCCGCGATA
TCGGTACGGCGGAAGGTGGCATCGACTTCGCCCAGCTCGACGATCCATCTGGAGATGACC
TGCTTGACGCTGTCCCTGTTGGCCGGATCCAGCACCACCCCGTCGGCGATCAGTTGCAGC
TCTACCGGCGCCAGCTGCCGCGCCCAGCGTGTCTTGCCCAGGTTCTGTTTCGAAACGAAC
GTCAGCACGCCGCGCGCGACCACGCCATCGGGCTCAAACGCCGCAGCCACGCCGGAGATC
AGCCAGCGTCGCATCAGGACTTCCTTCAGCACGCGGCCGTCGGCCATGTGCGTGGGCTTG
GCTTCCTGCACGGTGTCGAAGAACGCCTGCAGGCGGGACTGACCATCCCACGGCCGTGAG
GTGATCCAGCTGGCTACCGGGTTGTAGGGATTGGCTTCGGCCACCTGGCACAGGTTGGTC
TCGAAGCTGGCGGTGGCCATGCCGGCGCGGTGCATGCAATCCATCACTTCGCCCGCCGCG
ACCTCCTTGGCGTTGTCCACGGTCGTCTGCAGCCCAGGAACCAGAATCTCCAGATCCTTG
CGGATGACGTTGTAGCGCACGGTCACACCGGTACGACGGCACAGCTCGGCCAGGTTGCGG
GCGGTTGGCAACGGCCGCCCGCGCGCGTTGGTATCGGGAAACGGGGTGAAGGCATCGAAT
GCGGACAGGTTGCCAGGCACCTGGTAGCGCGCGCTGGCCGATGACGGCGCATCGTCCAGT
GCCACGTCGTCGCCCCCTGCCGGTGGCATGGGGGGCAACAACTGGGCACGCACGGTGTCC
AGCCCCTCGCGCAGATGCAGGTCGTTGAAGTCGGTAGGGCGGTCATCGTCGCCATGCAGC
GTGGCGAACTCGGGCCAGACCACGCGGGCATCGATGTCCGCGGCAGCCTGCGTGGCCAGG
GTGACGCCAGGGTTGTCCAGCGGCTGCCGCGTCCACTGATCGTTGTCGGCACACAGCACG
AATGACGCGTCCGGCATGGCGCCGCGCCAGGCTCGGGCGACCGCGCCAAGGTTGCCTGCA
TCCCAGGCCACCACCACGCACCAGCCCGTGGCCTGGTGGATGGATCCGGCGGTGGCATAG
CCCTCTGCAATGGCGATCGGTTGGCCGGTAACCGGCTTGCCGATGACATGGAAGCAGCCC
TGCTTGCGGCCACCGGAAAGGAAGTCCTTGTCGCGGCCAAGTGCTGGATCCACGCGGGGA
AAGATCGCCTGCAACGAGACGATACGGCCCGCGCTGTTCATCACCGGTACCAGCAGGGCG
CTGTCGATGTGGCGGAAGACAAGGCCATCGCTGTTGCGCACCGGCCATGGCGCCACACGC
AGGCCATGTGCGTGGATGCCCTTGCGTACGAGATAGGGGTGGTGGGCATCGGCAGGAATG
GCACGGTTCCACAGCACGTTGGCCGCCTTGGCGGCGGCGTCCTCGCGTTCGCGCTGATGC
CGTTCGCGCTCGCTGCGGGCCGCCTCGTGGCGTTGCCTGATGGCACGCTGCTCGGCGGCG
CTCAACGCGGTCGGCGATTTCGCGCACCAGGCATGGCGGGTGCCGGTCCGCCAGCTGCCG
AACTCGCCGGCCGGCACGTGGTCTCCAAACAACACCGCCCAACCATTGCGCGTGCCACGA
CGGTCGCCTTCCACATGGAAGCGCACCAGCGTGCCATCGGCGTTGAGCGCGTCGCGGCCG
CGCGCGTCCGGCACGATGCCGTGCGCGTGCATGGCCTGCAGGAACGCGGGAACGATGTCC
TGCGTGGGATGCGGTGTGTGCATTCGACAAGGCCCCTGGGAACGTGGATCGGTCCACGGC
GGCCGATGGCGGCCAACGTGCTGTGCAGTGTCCGGCGTGCGCAGGTCACGCAGCGGCCGA
CCGACGCAGTGTGGTCAGGATGTGATGGGAGTGGTGATACGGTCATGGTGTCGGAACGGG
GCTTCATTTGCAACACCTTCCAGCACCTTATATCCCTGATCGCAATGGGGCCACCCAGTA
AGCATTGGATCTGCGATGGCGTTCGCAGATCACTGTGATCGTGCCGATGCGTCGCAGTTG
GCGAGAACCGGTTTTCGGATGATGCGATCGCCGTCAACGACGGCCCATCGTTTCTCTCCA
TCGCGCCTTCGGGCGCCCGTGCACAAGGAGCCTGCATGCCTGAAATCCACTGCAACCACG
AACGCCGATCCGCCGCGGAATCCGCGTCGTTGACCGTCGTTGCGACGTTCTCAATCGGTG
CGACCACCCCTCGATAAAATACAACCCGCATGACGGACACCATCGACGAAGCGCAGGAAA
TGGAAGCGCGCCACCTGCAACGCGCCCTGGCCCAGCACGCAACGCGGGCCAGCAACGTTG
CCCCTCTCACTCCCATGGGGGAATGCCAGAACCCGGACTGCAGCGAGGACTTCGACAACG
ATCCGGCAAGACTGTTCTGCGGGCCTGCCTGTGCCGAGCGTTTCGAAGCCATCCATCAAC
ACCGCAACGCATAGGAACAGGGGACATGTCTCTGAACAGCAACGACGCTGGCTTCACCGA
ACGCATCGCCGGTTTATCGGCCGAGCTCGCCGTGCTGGTGAGCCTGGTGGAGAACCACAT
CCATCTGCAGCTGGCTGATCTGGCCGACTCGGGTGATGTGGATGCACAGGAGCGATTTGC
GGTAGCCGATCCGGAGCGCTGGTTGGAGAACGCCCGCAACAGCCTGCAGGCGGGTGTCAT
GTTCCTGGAGCGCGCGGTGCAGCAACCGGCGCGGTTCTAGCGATGTGATGCGGGGACGGA
AGGGACCGGCCAGGCTGCCTTCCGTCCCCCTCGGGCAGTGGACGATCCCCTGCGCTGGAG
GCTGCGTCATAACGTCGCACTGCCCGTCGGGCAACCCTGAACGTGGTCCAAGGTTGACCG
CAGGCCCGTAGAATGGCCGGGTGCGTCGTTCTGTCCTCCACCGCCGGTTCCAGGCCTTGG
CATGGCTAGCCATGCTGCTGGTGCTGCTTGCCCCGCTGGTGAGCCGCTGGCTGGCGCATG
GTCACGTTGCAGCGGCTGTGCCGGTAGCGGCGATGGACCATTCCCAGCATGCGCAGCATG
CGATGGGGGGCCATCACGACCACCACGCGATGGCGATGCAGCAGGGCGAGGTCTCAAAGA
AGCCGCCCGCCGATCCACACGCCGAGCATGAGATGGGCGTGGACTGCGACTACTGCCTGA
TCGCCGCGCGGCTGATCACCCTGCTGGTGGCGGCATTGCTGCTGTTGGCACCGATGGTAT
CGATATGCCGTGCGCTGCGTGGTGCAGTGCAGGCGTTGCCGCAGCGGGTCAGCGGCACAT
TGGGAGCGCGCGGGCCACCGGCCTTCATGGCTGCCTGAGCCACACGCGCGGTGCATTGAT
CTTTTTTCATGAGGTTGCCGGCCACGGCCGGTGCCCGCACGCGCGTGTCTGTCCCTTTCT
GATTGCTGCCCTGCCATTGCAGGGTGGCCTTGCATGCCGTGAACAGATGAAAACGAACCC
CAACTCCGCGCGCCTGCGCCGGGCGACGCTGCCTGCCATGTGCGCGTTGCTCCTGCACAC
CGCCTCTGTACTTGCCGCCGATGCGGCACCACCGACCACGCTGGATACCGTGCGCGTGGT
CGATACCCGCAGCGGCGAGCTGTCTTCCACCGCCAGCGCAGGCTCTGCGTTGGGCCTGAG
CGTGCTGCAGACACCGGCCAGCCTGACGGTGATCTCGCGCGAACAGCTGGAGCAGCGTGG
CGACACCAACCTCAACGATGCGATCAGCCGGGCAGGCGCGATCAGCGCCATGCCGCACCC
AGGCAATGGTCTGAGTGCGCTGTCCAGCCGTGGCTTCACCGATGGTGCCTCGGTGATGCG
CCTGTACGACGGGCTGCGCCAGTACGGGGGCGTGGGCATCACCTTTCCGTTCGATACCTG
GTCCATCGAGCGCATCGAAGTGCTGCGCGGTCCGGCCTCGGTGATCCATGGCGACGGTGC
GATCGGCGGCGTGATCAACATCGTGCCGAAGAAGCCCACGCGTGGGGCGATCGAGAACGA
GATCAGCGCAACCGTGGGCAGCGAGGACACCGCGCGCCTCGGCTTCGGCAGTGGTGGCGC
GCTGACGCCCGAGCTGGCCTACCGGCTGGATGTGAGTGGCAACTACAGCGGTGGCTGGGT
TGATCGTGGGCGCAGTAGTGATGCCACCTTCTCCGGCGCCTTGTGGTGGCAACCGCGCCC
GGACCTTCAGCTGACCCTGACCCACGCGCAGGGCCAGCAGAGGCCGATGCGCTACTTCGG
CACGCCACTGGTGGATGGCCGCCAGCTGGAAGCGCTGCGCCACCGCAACTACAACGTGGG
CGACAGCGAGATCCGCTACCGCGATCGCTGGACCCAGCTTGATGCGCTATGGACGCCGAA
CGCAAGCGTCGAATGGCGCACGCGCCTCTACCAGATCGACAGCCAGCGCGATTGGCGCAA
TGCCGAAGCCTATGTCTACAACCGCGCTACCGGCTTGATCGATCGATCAGGAAACACCGA
GATCGCCCACAACCAGGACCAGACCGGACTGACCTCGACGCTGCGCGTGCTGGGCAATGT
GGGCGGTTGGGCGAACAGCTTCGCGGTGGGCCTGGACGCCAACCGCGCACACTTCAAGCA
CACCAACAACACCTATGCCGGCAGCTCCGGCCCGGTCGATCCGTTCGATCCGGTGCCGGG
CCAGTTCACCAGCGACGCGCCGAACCTGCCGCGCTACCGTACTCGTGCCGAGCAGTACGC
GCTGTTCGTGGAAGACCGCTTGGCGCTGAGCGAGCGCTGGTCGGTGCTGGGTGGGCTGCG
CCACGACCGCGCGCGCATTGATCGTACCGATCTGATCAGCGGCCAGAACGCGTTCTCGAA
GACCTACCGCAGCACCGGCTGGCGTGCAGGCACGGTGTTCGCGTTGCGGCCGACGCTGAG
CCTGTATGCGCAGTACTCGCAGGCGGCGGACCCGGTCAGTGGCCTGTTGATGATCAGCCC
CGCCAACGGTGCCTTCGACCTGGCCAAGGGACGGCAGGTCGAGGTGGGCCTGAAGCAGGC
GTTCGACGGTGGCGAGTGGACCCTGGCGGCCTATCGCATCCGCAAGACCGGCTTGCTCAG
CCGCGACCCGCTGGTGCCGGATCGCCGGGTACAGGTGGGCGCGCAGACCTCGCGCGGCAT
CGAGGCATCGCTCAACTGGGCCTTCGCGCCGCGGTGGTCGCTCGATGCCAATGCCACGGT
GCTGAAGGCCGAGTTCGAGGACTTCCTGGAAACCACCGGTTCGCCGCCGGTAGTGGTCTC
GCGTGATGGCAGTGTGCCGCCGAACGTGGCCGAGCGCCTGGCCAATGTGTGGCTGAGCTG
GCAGTTTGCACCGGACTGGAGTGCGGCGGGCGGCGTGCGTTACGTCGGCAAGCGCTACGC
CGACAACGCCAACACCTTGGAGCTGCCCGGCTACAGCACCACCGACCTGGCACTGACCTG
GCAGGCGGCACCGCGCACGCGGCTGTCGGCGCGGCTGTTCAACGTGTTCGACAAGGCGTA
CTACGCCACCGCGTACTACACCAGCACGCAGTGGCTGCTGGGTGCGGACCGGCGCGTCGA
ATTCACCGTCGATCATCGCTTCTGAGGAGGCTGGCGATGACGTTGCGATCCACCGCCAAG
CGCTGGACCTATCTGGTGCACCGCTGGCTGGGCATCGGCGGATGCCTGCTGATGTTGCTG
TGGTTTGTCAGCGGCATGGTGATGCTGTTCATTGGTTACCCGAAGCTGACACCCGGTGAG
CGGCTGGCGGCGTTGCCGGTGCTGGGGGATGCCCGCGATCTGCAGGGGCTGTCGGTACTG
CCTGCCGTGGTGCAGGCCGAGCCGGAGGTTGTGGCGCTGACGACGCTGCGCGGCGAGCCT
GCGTACGTGGTGCGCAATGGCAGCAACGTGGGCGCCTGGTCTGCCGTGACCGGCCAGGCG
CTGCTGCCGGTGTCGGCACAGCGAGCCGAAGCATCCGCCGCACAGTTCGCGGGCGGCCAA
GCCTTCGTCGGCGCGACACGCGTGGATGAAGACCGCTGGACGCATTCGCGTGCGCTGGAT
GCGCATCGGCCGCTGTACCGGGTTGAAGTGGGCGGCGCGCAGCCAGGGGATGTGTATGTG
TCCTCACACACCGGCGAAGTGGTGCAGGACGCACCGCATGTGCAGCAGCGCTGGAACTAT
GCGGGCGCCTGGCTGCACTGGTTGTACTTCCTGCGCATGCAGTCGGTGGACCCGGTGTGG
ACGTGGGTGGTGATCGTGCTGTCCGCGCTGTGCACGGTGGCAGCGATCAGCGGCATCGTG
GTGGGTGTTTGGCGCTGGCGCTTCCGCGGGCACTACCGCACTGGCGCGAGGACGCCGTAC
GTCGAGCCCTGGATGCGCTGGCACCATCTGATCGGGCTGGTGGCTGCGGCCTTCGTATTC
ACCTGGATCTTCAGCGGGCTGATGTCGATGAATCCGTTGGGAGTTTTCAGCAGTACGCGC
GAAGCGATCGACAGCGGACGCTATCGTGGCGGCGCGGTAGCGGTGGATGGCGCGCTGGGT
GAATCGGCGGCGCTGCTGGCGGCCGTTGACGACGCGCGCTTCAAGCCGGTGGAGATCCAG
TGGCGACGCATCGGTGGTGAGCTGTTCGCGGTGTTGCTGGACGGGCAGGGCGAGACCCGC
ATTGTGTCCGGCAGTGATGGTCATCTGCAGGTTGCGCGGTTGCTGCCGGCCGCATGGCTG
CAGCAGAAGGTGCGGGCGTTGTCCGATGCGCCCGTGCAGGGGTACTGGGTCCAGCATGCA
GCGGATGCGTACTTCTACCCGCGTGCACCGGAAGCCATGAACGGCGCAGCGGTACGCCGC
TTCCCGGTGGCGGTGGCTGATTTCGGCGATGCCGAGGCGACGCGGGTCTACCTCGATCTG
GCCACTGGCGACCCGTTGCTGACGATGGGGCGTCGCGAGCGCGTGGGTCGCTGGCTGTTC
CACTTCCTGCACAGCTGGGACCTGCCGGCGATGCTGCGTCAGGACATCGCCCGGCTGGCG
GTGTTGCTGCTGCTGAGCCTGACTGGCGCTGCGTTGTGTGCAACGGCCACGGTGATCGGC
TACCGCCGGTTGCGGATGAAACTGCGGCGCAGGCGGCGCTGATGCCTTGGACTAAACCCG
CAGCCAACGTGTGGACACGGCCACCAGCAACAAGGCCGTGGCCACACCGATGAACGCAGC
AATCAGACCGAAGTGATTGGCGGCAAAGCCGATCAGTGCCGGGCCGGCGAGGATGCCGGC
AAAGCCCAGCGTAGAGACAGCCGTGATCGCCAGTGCACCCGGCATGCGGTTCTGATGGCC
GGCCAGCGAGAACAGCGCCGGCGCGATGTTGGCGCAGCCAAGGCCGACCAGCACGTATCC
GGCCAACGACATCTGCCACGGCGTGACCAGGGTCAGCACCAGCACGCCGGCAGCGGCGAG
CAGCGCGCCGAACACGATCGCGCGCTGGCGGCCCACGCGTGCCACCAGTGCATCGCCGAA
CAGGCGCGCGACCGTCATGGTCAGGGTGAAGGTCACATAGCCGATGCCTGCCAGGCTGGC
ATCGACGCGACGTACATCGCTGAGGAACACCGCGCTCCAGTCGAGCATCGCACCTTCGCC
GAGGAAGGCGACGAACGCCAGCACGCCGATGAACAGCACGATGCCATGCGGCAGGGTCAG
CATCGGTGTGTCGTGTGGCATGCGTTCGCTGTGCCAGTACGTCGCCGACAACAGCATCAC
CAGCAGCATGGTGCCGACACCGATCAGCACCGATGCCAAGGGCGGCAACTGTGCGGACAG
CAGCACGGTCATGCTGGCCGCGCCGAGGAAGCCGCCGATGCTGAAGAAGGCGTGGAAGCC
GGACATCATCACGCGACGCGCCTCGCGCTCGACGATCACCGCCTGTACGTTCATCGTGCA
GTCCATCGCACCCACGGCGGCACCGAACACGAACAACACCAGGCCCAGCGCCCACGCCGA
GCTGGCCAATGCCAGGCCGGGAACGGTCAGGCAGATCAGCAGGCTGCTGGCCACCATCAC
CCGGCGGCAACCGAGGCGTGCGGCCAGCACGCCGGACAAGGGCATCGCCAGCAGCGAGCC
GGCACCGAGGCAGAGCAGCACCAGTCCCAGCGTGGCGTCATTGATCCCGGTGCGCGCTTT
GGCGAATGGCACCAGGGTGGCCCACAACGCGGTGGCGAAGCCGGGAATGAAGAACGCAGC
GCGGGTCGCGTGCTGTTCGGCACGCGCGCGGTTGGCAAGGGACATGAGCAGTACGGTCAG
GGAGGCGTGGGGTGCACCGCGATACCGGCGGCGTGGAAGCGAGCCGCCAAGGCGGGCGGT
GCGGTGGTGGTCAGCACCAGGTCGTCGATCTCGTCCAGGCTGGCGATCTGCCAGTTGCCG
CGGGCACCGAGCTTTTCAGTGGTGGCGGCGACGATGACGCGGCTGCTGCAGGCCACCATC
GCGCGCTTCAGTGTGGCTTCTTCCGAATCCATTGCCCACACACCGGTGTCGCCGTCCACC
GCGCAGGGGCCGGGCAGGTACACGTCGGCACGCAGGCGCTGCACCTGGGCCAACGCCTCG
GCACCGACCGCACCGCCACCGCTGGCCAGGCGCCCGCCGATCAGCTGCACTGAAGTGCCT
TCGAGCATGCTGGCGGCGGTGGCGATCTGCGGGGCATTGGTGATCACCGTCAGCCCGAGA
GCGGCCGGCAGCTGCTGGGCGATCGCCAGATTGGTCGAACCGGCATCGAGCAGTACCACC
TGGCCGGGTTGCAGCAGCGCGCAGACGCGGGCGGCCAGCTCGGCCTTGTCGCCGCGGTCG
CGGGTCAGGCGCTCGCGCAGCGGCCGTTCCTTGGGCGGCGGCAGCACGGCGCCGCCGTAG
ACGCGCTGGCACAGGCCCTGGGCGGCGAGTTCACGAAGGTCGCGGCGGATCGAATCTTCT
GAAACGGCATAGCGGCGCGCCAGTTCGGCGGCGATCACGCGGCCCTGCTGGCGCAGTTCC
TCGAGGATCTGGCGCGTGCGCTGGGCGGGGAGGGGGCTGGGATCGGAGCTCATGCTATAA
GTCTGCACGTTCGTGCATAAACGTGCAATAACGTGCATTCAGCGGGAGGGCACAGGGCGG
CTGGACTGCCGGTGAACCCGCCCGCCCCGGGGTCTATGGATCGCCCTCGCGGACCGGCAT
CATGGCGGGGCACTTGGCATGGAATCCCTGATGTCCCCCACCGTTCACCGCAAGCTGCGC
ATCGGCGCGGACCAGTACACCGGCCAGAAAGTGGTCGACCAGCAGTTCCACGAGTGCGAT
TTTTCCGGCGCCGACCTGACCGGTACCGAGTTCATCAACTGCAGTTTCTACGATGCCGAC
AGCCGTGCTGGCTGCCGTTTCAATGGCGCCACGCTGAAGGAAGCCAGTTTCCGCAGCTGC
GATATCAGCATGTGCCATTTCAATTTCATCAAGGCGCTGGGCCTGGAGATCAGCGAGTGC
CGCGCGCAGGGCGCGGATTTCAGCAACGCCAGCTTCATGAACCAGATCACCACGCGCAGC
TGGTTCTGCAGCGCGTTCATCAAGAAGTCGAAGCTGCGCTATGCCAATTTCTCGCGGGTA
ACGCTGGAAAAGTGCGAGCTGTGGGAAAACCGATGGGATGGCGCGAATGTGAGTGGCGCC
AGCTTCGCCGGCTCGGACCTGTCCGGCGGCCAGTTCGAGGGCATCGACTGGAACAGCGCC
AACTTCACCGACTGCGACCTGACCAACTCGGAGCTGGGTGAGCTGGACCTGCGCAGCACC
AACCTGCGTGGCGCCACGCTGGACGTGCAGCAGGTGGCGCTGTTGATGCAGCGCATCGGC
ATCACGGTGGTGCCGTAGGCATCAACCGGTGTACGCCACCCAGCCCTTGAAGCTGAAGCC
GGCATAGAACAGCTCCACACCATCGAAGCCGGCCTCCTGCAGCAGCGCCACTTCCTGTTC
GGGGGCCAGCAGCGGCAGCCGCTCGGCAATGGCCTCGATCGCGTGCTGTGCATCGGCGTG
GGCAACGCCCGAGGCTTCGGCGAACGCTGCGTAGCGCTGCAACCAGCGCAGCTTGCCGGC
CGGTTCCTGCGGCACGCTGTGGTGGGCCACAACCAGCGGCGCGCCGGGCTGCAGGCGCCG
GTGCAGCTCGCGCAACGTGTGCAGGCGCTGCCCGGCATCGAGGAAGTGCAGGGTCAGCAG
GCAGCTGGCCCCATCGAAGCGCAGATCGGGCGCATCGTCGATGTAGCCTTCCAGAAGTTG
CACGCGCGGCATCAGCGGACCCAGTGTCTGCTCGGCCAGGGCCAGCATCGGCGCGGCCGG
ATCCACGCCCAGCAGCTGCCAGCCCGGCTGCGCTTCGGCAAAAGCCTTCAGCTCCAGCCC
GCCACCGGCGCCCAGCACCAGCACACGGCCCTGCGTGGGAACGCGTTCGGCCAGCAGCAG
GCGGCTCATCTGCTGCAGGGCGAGGAAGCCGGGCACCTGGCGCAGCGGCGCTTCGGCATA
GCGGGCCACCGCCTGCGGGTCGGAGAACGTGGACATGCGCGGATTCCTGCGGCGGGGGAC
ATACCACTGTAGCGCGGCGCGCAAGAGGCATTGCGCGCCGCTGCCACACGGGCAGGACAG
GGCTCAGGCCGCTGCTGCCTCAAGCACGTCTTCCAGCCGCACCTCGCCGAGGAAGCCACC
GCTGCTGGTTGCCGGCTGCTGCGCTTCGATGGCGTGGGCGAACTGCACGCCGGCGTCGTC
CTGCAGGCGCTCGAACAGCTGCTGCACCCTGGGGAACTCGCGACGATCGACCACCTGGTG
ATAGTCGTTCCAGCGCGCGATGCCGGCGAAGTAGGCATCGGCAAAGCTGCGCTGTTCGCC
CAGCAGCCACGGGCCCGTGCCGATCATCTGCTCCAGCGCCTGGTGGGCGTGGCGCACCTT
GGTGGTGCCATAGGCACGCAGCGCCTCGCCTTCATCGCCTTGCGCATGCTCCAGTGCGTG
CCAGAGCGGCGCGTAGGCACCGAAGAAACTGGTGTTGAGATAGGCCAGCCGGTGGTTGAG
GCGATCGAAGCCGGGCGTGCCCTGTGCGAAGCCCAGCCCCTGCGCGATGCCCTTCGCGGC
CAGATGGTTGAGGATGGCCAGGCTCTCGCTGAGCAGCTCGCCCTGCGCGGTGCGCAGGGT
CGGGGTTTCACCCAGCGGATTGAGGCGGCGGTAGTCTTCGCTCTGCACCTGGCCGGGCAT
GTCGATGCGGCACAGGTGATACGGCTGGCGCAGCCATTCCAGGGCGACGATGGAGCCGAA
CGAGCAGCCCGAGGGCACGCCGTAGAAGAGGATCGGGGTCATGGCAGGTTTCCGGTTCAA
GCCGCGATGCGGCGGGTGAGGAAAGCGTGCCTGCGTGGACATTGCCCAGGAAGCCGCTCG
AATGGCATCCTGAAGTCCACATATGTGGACGTTGCGCATGCTCAACCTCAACGATCTCGC
CCTGTTCGTGACCGCGGTGGAGCAGCGCGGGTTCGCTGCAGGCGGGCGCCATCTGGGCCT
GCCGCGCTCGACCCTGAGCAAGCGCGTGGCGCTGCTGGAAGAACAGCTCCAGGTGCGGCT
GCTGCAGCGCAGTTCGCGCCGCTTCGCATTGACCGAGGTCGGTCAGGAGTTCTTCGAGCG
CGCACGCGCAGCGTTGTCCGAGGTCGAGGCCGCCGAGGCCATTGTCCGCGACCGCCAGGC
CGAACCCAGCGGCACCGTGCGGATCAGCGCTTCGATTCCGGTGGTGCAGGGCGAGCTCGC
CGCGTGCCTGCCCGCGTTGGCCCGCCGCTATCCACGGCTGCGTATCGAAGTTGAAGTGAG
TGATCGTTTCATCGACCTGGCGCAGGAAGGCATCGACATCGCCCTGCGCAGCCACTTCGG
TCCGCTGCCGGATTCCGGGTTGGTGCAGCGCATGCTCGGTAGCGAACGCATCGTGCTGGT
GGCGTCCCCTGGCTATCTGGCAGCCGCGCCGGCAGTGGATACGCCCGAGCAGCTGCGCGC
GCATGCCGGCCTGCTGACCGCGCGCCATGCAACGCGCTGGACGCTGCACAGCGCCGACGC
CCGCACTGTGCAGGTGGAGCCACAGGTGGCGCTGGTCGGCAATGAATCGCAGCTGCTGGT
CGCGGCGGCCGAAGCGGGTCTTGGCATCACCGTGCTGCCACACAGCCTGTGTGCTGCGGC
CATCGCCGCCGGCCGCCTGCAGCAGGTGCTGCCGGCGTGGCATGCCGGCGAAGTCACCAC
CAGCGTGCTGCTGCCGCATCGTCGCGGCCAGTTGCCGGGCGTGCGCGTGGTGGTGGATGC
GCTGGTCGCGCATTACCAGCTCAACGCAGCGCGCCCGCCAGCACCTGCCAGATCCTCGGG
TCCTGGCACTGCGAAACGTTGAAACGTACATAGTCGGCCGCGCGCTGCGACTGGCTGAAC
GCGTTGCCCGGCGCCAGCACGATGCCTTCGCGCAGGCATTGCCGCGCCAGTGCGGCGGCG
TCGCGGCCATCGGGCAGCTGGCACCACAGGAACAGGCCGGCTTCCGGCTGCAGCCACGGC
GTGATGCCCAGCATCTGCAGCTTCCGCAGTGTGTGCCGGCGTGCATCGGCCAGGCGCGAA
CGTATCGACTGCATGTGGCGGCGGTAGCCGCTGTCGGTCAGCGCGATGTGCATCAACTGC
GCGGCCAGATGGCCACCGCCGAAGCTGGTCGCCAGCTTCAGGTCGGTCAATGCCTCTATC
CAGTCGTGGCGCGCAGCGATGTAGCCGCAGCGCGAGGCTGCCGACAGCGTCTTGGAGAAA
CTGCCGACGTGGATCACCCGTGACAGTCCATCGAGCGCGGCCAGCCGCGGTGCCGGCTGC
AGTTCGAAGTCGGCGAAGATGTCATCCTCGATGATGATCAGTTCGCTGCGTTCGGCCAGG
CCCAGCAGGCGGTGTGCGGTGCTCGCGGAAAGCACCGCGCCGGTCGGGTTGTGCAATCCG
GAATTGGTGATGTACAGCCGCGGCGAATGTGCCTGCAGGGCCTGCGCGAACGCCTCCAGG
TCCGGGCCGCTGTGCGTGTACGGCACGCCGATGGCCTGCACCTGGTGCGCCTTGAGCAGC
GCGTGGTAGTTGAAGTAGCTCGGGTCATCGACCAGCACGCAGTCGCCGGGCTTGAGCAGG
AAACGGCAGAGCAGATCGACCGCGTGCGTACCGGATTCGGTCAACAGGATCTGCTCCACC
GGTGCATCGATGCCAAGCGTGGCGCTGCGCCTTTGCAGCAGCTGGCGCAACGCGGGCAGC
CCGAGCGGGGCGGCGTAGTCCACCAGTTGCATGGCATCGGCACGCGCCAGCCGGCGCAGG
CCGCGGCGCACGCCATCGTGATACAGCCAGTCACTGGGCATCCAGCCGCACCCTGGCTTG
AGGTCGCCCGCGGGCGTTTCCAGCGATTGCCGTGATACCCACAGCGGATCCACCGCGCGA
TCCAGCCGTGGCTCCAGTTCGGCCAGCGCCAGCGGTGCGGCCGGGCCACTGACGTAGAAG
CCCGAGCCTGCGCGCGCACTGATCAGGCCTTCGGCCGCCAGGCGCTCGTAGGCTTCGACC
ACGGTGGAGACCGAAACCCCCATCGTCGCAGCCTGCGCACGAACCGAAGGCAGGCGTGAG
CCGGGGCCATCCACCCGTGCACTGATGCGGGTGCGGACGGTCTGGATGACCGATTCGATG
CGGGTAAGCGGGCGCGGCATGGTGGAACCGTAGTGGAAGTGTGGGCAGTACAGTTACTTG
CGACTGTACTGGATTGTAGCTGGGGTCTTCCCGCGCCGGATGCTTCCATGCAGGTCCAGC
CGGGCATCGTCCGGCACCTTCAGGAGTACAGGCGTGGAACGGTCGGCGAGTGGTTGGATC
AATGGCTTCATCGGTGTGGTGATCTTCGCCGGCTCCCTGCCGGCCACCCGCCTGGCGGTG
CTGCAGCTGGACGCCGGATTCGTCACCGCTGCACGCGCCACCATTGCCGCCGTGCTCGGC
CTCGGCCTGCTCCTTCTGCTGCGCCAGCCGTGGCCGCGGCGCAGTGACCTGCCAGGCCTG
GCAGTGGTCAGCCTCGGGGTGGTGGTCGGCTTTCCGCTGTTGACCGCACTCGCGCTGCGT
CACGCATCGTCGGCGCACACCATCGTGTTTCTTGGCCTGTTGCCGTTGAGCACTGCGGTG
TTCGGCGTGCTGCGCGGTGGCGATCGGCCGCGCCCGGCGTTCTGGCTGTTTTCGTTGCTG
GGCAGTGCCTGCGTGGTCGGCTATGCGGTGCGCAACGGCATCGAGGCATCGTTGCAGGCC
GATCTGCTGATGTTGGCGGCGATCGTGGTGTGCGGGCTGGGCTATGCCGAAGGTGGTCGG
CTGGCCCGTCATCTCGGCGGTTGGCAGGTGATCAGTTGGGCGTTGCTGCTGGCCTTGCCG
GTGATGCTGCCGCTGACGGTGCTGATGCGCCCGGCCTCGTTCACTGCGGTTGGTGCCTCG
GCGTGGTGGGCGCTGGGCTATGTGGCAGTATTCAGCATGCTGATCGGCTTCCTGTTCTGG
TACCGCGGGCTGGCGCAGGGCGGCATCGCCGCCGTCGGCCAGTTGCAGTTGCTGCAACCG
TTCTTCGGCCTGGCCCTGGCCGCGCTGCTGCTGCACGAATCGGTCAGCCTCAGCATGGTG
CTGGTGACCGTGGTCGCGGTGATCTGCGTGGCCGGCGCGCGCCGCTTCAGTCGCTGAACG
AAAAAGGGGACGGAGGAGATTAAGTCGTTTCAGGCACGGTAGGGCGAGTTACGACTTAAT
CCCCTCCGTCCCCTTTTTCGGTGATAGCGAGAGCGTATCGTGGCCGATGGTCAACGGTAT
TGGGGGGGGCGGTGAGCTTGGCTGAAGCTGTGCGCATGAAGCCGATTTCGCATATTTCCT
TCAAGGGCCGGGTGGGCCTGGTGACCGGTGCCGCGGGTGGGTTGGGCCTGGCCTACAGCC
GCCTGCTGGCCGAGCGCGGTGCGCAGGTGGTGATGCATGACGTCGGTGCCGGTACCGATG
GCCGCGGCGCCGATCCACAGCGCATCCTGCGCAGCGTCGAAGCGCTGCAGCGGCAGGGTT
TGCCAGTGCAGGCCGCAAATGGTCCCATCGATCATCGCAGCGGTTGCCATGCGCTGGTGC
AGGAACTGCTGCAGGCGCACGGCCGCATCGACTTCCTGATCCACAACGCGGGCTGGGTCG
AGTACCAGCCACTGGAAGCGATCGAGGACGATGCGTTGGAGCAGATGCTGTGCCTGGCGG
CGAAGACGCCGCTGTGGCTGGCGCAGGCGGCGTGGCCGGCGATGCGCGCGGCGGGCGGTG
GGCGCATCGTCATCACCACGTCCGATCGCGCGCTGTATCCGCAGTACGCACAGCGCGGGC
TGTCCGCTTACGCGATGGGCAAGCTGGCCGCGCTTGGCCTGGTCAATGTGCTGGCGCTGG
AGGGCGCCGAGCATGGCATCGTGGTCAATGCGGTTTCGCCGGTGGCAAAGACGCGCATGT
GGGGCATCGAGGGTGAGCCCGATGAGCTGCATCCGGAAGCTGTTGCGCAAGGTGTGGCCT
ATCTGGCATCCACGCGCTGCCAGGACGGCGGCTGGGTGCTGCGCGCAAGCAATGGCCAGT
TCCACGCACTGCGCCTGCAGGAGGCCGAGCATGTGGCGTACCCAAGGGATCTGTGCGCGG
TCAGTGCCGACAGCATCGAGTCGGTGGCGCTGCAGTGGCCGGCCATCGCCCGCGCCAGCG
TCGACGTGCGTGGCTGAGGGCGTACCCTAGGCGGGTTCCCACTGCCTGCTTCGAGATGAT
CGACCTGCGCCTGCTTCGCCAGTATGTCGCCGTGGCCGAAGAACTGCATTTCCACCGCGC
CGCCGCCCGCCTGCACATGTCACAGCCGCCGCTGACGGCGGCGATACGACGGCTGGAAGA
CGAGCTCGGAAGTGAACTGATCGTGCGCGGAAACCGCACGCTGGGCCTGACCGTGGCCGG
GCAGACCTTGCTGGTGGAGGCGCGGGCAACGCTGCAGCAGGCCGAGCAGGCATTGCAGCG
CACGCGCGAAGCTGCTGCCGGACAGTCCGGCAGCCTGCGCGTAGGCTATGTCGGCAGTGC
GCTGTATGGCCGCCTGCCAGGTTTGATCCGCCGCTTTCGCCAGATTTACCCGCACGTTCA
GCTGCATCTGCAGGAAGCCACATCACGCCAGCAGCAGTTGTGGCTGCGTGAGCAGCGCAT
CGACGTCGGCGTGCTGATTCCACCGATCCCCGCCGCCGAGCTGGTGCTGCACGACTTCGA
CCACGACCGCCTGGCGATTGCGCTGCCGCGCGCTCATGCGCTGGCCGACGCGCCGGAGGT
CAGTGTGGCGATGCTGGCCGACGAATCGTTCGTTTCATGGCCGGCGGGCGAGGGCATCGG
CTTCCATGCACAGGTGCTGGGCCTGTGCACCGCGGCGGGGTTCACCCCGCGCGTGGTGCA
GGAAGCGCAGGGCATGCACGCGGTGTTGTCGCTGGTGGCGGTGGACGCCGGCGTGGCGAT
CGTCCCGGCCAGCATGGCCAGCTTCCGCCCGCAGGAGATCGTCTATCGCGTGCTGGAGGA
CGAAGCAGCGCGTTTCGACCTGCCGTTCTGCATGCAGCCGGAACAGCCGTCGCCGGTGCT
GCGCAATTTCCTGCAGACGGCGGGCACCAACTGATTCTGTGGACCCGCTACGCCTTGTCG
CCCTGGAACAGATGCGCAACGGCGTAGTCGATGAACACCCGCAGGCGTGCACTGGGATGG
CGCCCACCGGGCCATAGCAGCGAGAACTGCCCCTGGTGCGTGGGCAGCGCAGGCAGTACT
CGTTGCAGGCGGCCATCGGCCAGCGCGTCAGCAGCGAGGAAGTCAGGCATCCAGGCCAGG
CCCATGCAACCGATCGCAGCGGCCAGCACGGCCTCCATGTTGTTGCAGGTCATCGCCGTG
GGAAGGCGCGCTCCGGCATCGCCTTCGATGCCCGGCAGCTGCCAGGGATGCAGCTTTCCG
GTGGTGGGGTAACGGAAACGCAGCGCGGTATGCATGCGCAGCTCGCTCACATCACCGGGC
GTGCCATGCGCCTGCAGGTAGCCCGGCGCCGCACAGAGGATGAAACGAAAGCCGCCCAGT
CGCCGTGCGGTCAGGCTGGAATCGGCCAGTTCACCACTGCGTATCACCGCGTCCAGGCCT
TCGCTGACCACATCGACGATGCGGTCGTTGAAGTCCAGTTCCAGCTGCACCTGCGGATAG
CGTTGCTGGAAGCCGGGCAGCACCGGCAGCAGGAAGCGGTACCCGATGGTGGGCAGGCCG
ATGCGCAGCAGCCCGCTGGGGGCATGCTGTCGCTGCGCCAGGTCCGCCTGTGCTTCGGAA
AGCTCGTCCAGTGCACGCCGACAGCGCTGTAGCAGCAGTTCGCCTTCGTCGGTGAGATGC
ACGCGGCGGGTGGTGCGTTGGAACAGCCGGGTGCCGAGCTCCTGTTCAAGGCGGGCGATG
CGCTTGCCGACCGCCGACGCGGACAGGCCAAGTGCACGCGCAGCACCCACGATGCTGCCG
GCCTCCGCGGTGCGGACGAAGGCGAGCAGGGCAGAAATGGAGTCCATGCGGGGCATGATT
ACGGAACATTGAGACGCAATCAATGTCCATCGAGCCTGTTTTTCAGGAATAGCGGCCTGT
CCATCATCAATGCCCCTGATGGATGGAGGCCCGCATGGCCCCGGTTTCGATGCTCCCTGT
ACCTGTCCAGACGCAGCAGCGCTGGACCCTGCTTGCCGTCTGCCTGGCCGCACTGGCGTT
GCCGTTGTCCTTCTCGGCCGGTGCCGTCGCGGTGCCCGCGCTGGCCCGTTCCGTGGCGTC
GTCGCCGAGCGTGCTGGCCTGGGTGACCAACGCCTTCATGCTCACCTTCGGCAGCCTGCT
GCTCGCTGCCGGTGGCCTGGCCGACCGCTATGGCCGGCGGCGGTTGTTCCTGCTGGGCAC
AGCAGGCTTCACCGTCGCCACGATCGTCGTCTGCCTCGCGCCCACGCTGCTGTGGCTGGA
TCTGGCGCGTGGGTTGCAGGGCGTTGCCGCCGCAGCGGCGTTGGCGTCCGGCACGGCTGC
GCTCGCGCATGCCTGGCAGGGGCCGATGCGTGGCCGTGTGTTCGCCCTGCTGGGCGCCAC
ATTCGGTGCGGGGTTGGCGCTGGGGCCGCTGCTTGCGGGTCTGCTGCTGCAGGCATTGGG
ATGGCGCAGTGTGTTCGCCGTCGGCGGCGTGCTGACATTCGCCGCCTTCGTACTGGGCGC
GCGTGTGTTGCCCGAAAGCCACGGTGAACGCGGGCGGCTGGATGTCGGCGGCATGCTGGG
CTTCAGCCTGATGCTGGCAGCGTTGACCCTGGCCCTGCTGTGGCTGGGCGAGTTCGGCCT
GCATACCGTGCGCGTGCAACTGGCGCTGTTGGCGACGCTGCTGCTGGGCGCAGCGTTCAT
CTGCATCGAACGACTGCACCGCTCACCCCTGCTGGACCTCTCGTTGTTCTCGCAACCGGC
GTTCCTCGGTGTCCAGCTGCTGCCGGTGGCGACCTGCTTCGGCTACGTGGTGCTGCTGGT
GGTATTGCCTCTGCAGCTGCTGGGTGTGCACGGACAGAGCGCGACCCTGGTGGGGCTGCA
GATGCTGGCCCTGTCCGCGCCGATGCTGGTGCTGCCGATGCTGGCTGCGCGCTGGGCGGA
GCGCGTTGGAAGTGCGCGGCTGTGCACGCTGGGACTGCTGGTCTGTGCCTCTGGCCTGTA
CCTGTTGTCGCGCCATGCATCGCAGCCGTCGCCTTCGCAGTGGGTGCCGTGGCTGATGCT
GGTCGGTGCAGGGACGGCCTTGCCATGGGGGCTGATGGATGGGCTGTCGGTCAGCGTGGT
GCCGGTACAGCGTGCGGGCATGGCCGCCGGCATCTTCGGGACCGTGCGTGTAGCCGGTGA
GGGCATCGCATTGGCCGCAGTCACTGCCTTGCTTGCGCTGCTGATCGGCCATCAGCTGCA
GGGGGCGTCGCCGGCATCGCTGGCGCGTGCCGGTGCCTATCTGGCCACCGGGGCGCGGGA
ACAGGCGCAGGCACTGCTACCGGCGATGAGTCGCATGCAGCTGCAGCACGCCAGCAGTGA
GGCGCTGGCAACACTGCTGCGTGTACTGGCGCTGCTGACCGCCGCATGTGCTGCGTTGTT
GCACCTGTTGCTGCGGAAACGTAAAGACGCGTTGGTCGGGCGTACTGCGTAGCAGGCTCA
TCGCCCGCCTTCGCCGTCATCCCGTTGTCGTGTCCCGCTCACGCTGCCTATGCCCACCCG
GGCCTAGGCTTGGTCGTCCCCGTCCCCCACGGAGACCTGCCATGTGGCTGCTCGATCATC
TCTGGCCTGGCCGTCGACCGCTTCCTCCCCCGGCCGCGGATGCGCCACCGGCACCGCCGC
GCCGGCCCTGGCTGAAACGCCCGGCGCGGGCGGGGCGCAGCGGCATGGCGCCCTGGCAGA
AGGTGGCCACCCCGCCGCGGCGCACGCGCCACTAGCCGGTGCGGTCTGATGGGTGGTTGA
CCCCATCGCTGACCGGGATCACCCCCAACGCGAACGGGTCGATGCCTTCCAGGCAGGCCA
CGTTGTAGCCGTACTGGTCGGGGTTGGAGCGGCGCCGGTGATGGGTGTAGATGCCGCACA
CGCCACAGAAGTAGTGCTCGGCCACATGGGTGTTGAACTGGTACATCCGCAGATGGTTCT
GCCCGCGCAGCACCTGCAGGCCCTGGCGGGGGACGCTGGCGGCGATGGCACCCCGGCGCC
GGCACATCGAGCAGTCGCAGCGGCGGGGATCGACGATGCCGTCCGGCAGGTCCAGCAGCA
GCTCGACGGTGCCGCAGTGGCAGGTTGCGCGGTGCTGGGGTTGGACCGGAACGCCGGCCA
CGGAAGTGATGCCCATCATTGCTCCTGTGTGATCCGTCTGGCCGCGGGGGCCGCCGCAGA
CGGTGCGCCGGTGTGCCTGAACGGGCCGTAGATGCCACGGTGAACCCGCTTGTGGCTAAC
TATGCGGCTTCAGGACCGCGACAGGATGCCAGTGAAAGCCGCAGGACGATGGATGACAGG
AAGTGCCATGGCGCTGCTGGCGCTGTGGGTGACCGGGCTGCTGGCCTATCAGTTGCCGGG
GCCGGGCTGGCTGGCTACCGGCGTCGCCGGGCTGTGGCTGCTGGTTGCGCTGTGGGTGTC
GTGGCGGGTCGCGCGTGGCCGTGCCTCGCGCCGCCTGGGCCTGGCGTTCGGGGCATCGCT
GGCGCTGGCCGGCCTGTGGTGGCTGCTGCTGACCCCGCGCCAGGACCGCGTGTGGGCCGA
TGACGTGGCCCAGCGCCTGCACGTGGTGTCTTTCGATGGCCGCCACGTCGTGCTGGACAA
CGTGCGTGATTTCACCTGGCGCAGCGAAACCGACTACGACGCCCGCTGGGTGCGCCGCGA
GTACGACCTGGACCAGTTGCGCTCGGCCGATCTGGTGCTGTCGTACTGGATGGGCCCGGC
CATCGCCCACACCCTGATCTCGTTTGGTTTCGAGGACGGTCGCCACGTGGTGTTCTCGCT
GGAGATCCGCAAGGAGCGCGGTGAATCGTTCTCGGCGCTGGGTGGCTTCTTCCGCAAGTT
CGAGATGACCCTGGTAGCTTCGGAGGAGACCGACATCATCCGCACCCGCACCAACGCGCG
CGGCGAGGACGTCTATCTCTACCGCCTGCATGGCATGGACCGTGCGCAGCTGAAGGAGCT
GTTCGCAGCGTACATCGCGCAGGCACGCGAACTGGATGCCAAGCCCGGCTTCTACAACAC
GCTGACCAGCAACTGCACCACCATCGTCTTCGACCTGGCCCGGCACATCGCACCGCGCCT
GCCGCTGGATTACCGCCTGCTGCTGTCCGGTTACCTGGCCGAGTACGCGCAGGAGGTCGG
CGCGCTCGCTCCAGGTGTGCCGTACGCCGAGCTGCATGACAAGGGCCGCATCACCCAGCG
CGCGCTGGACCTGGGCAGCGGCGACCATTTCTCCACCGTAATCCGCCAGGGCGTGCCCGG
CACCGAGCAGGACCCGCAGTAATGACCCGATTCCTCCCACGCCGCTGGCAGCGCCTGCTG
CCGGTGTTGTTCGCTGCCTTCCTGCTGCTGGGTAGCAGCGGTTGCGCGATGGTTACCGTC
AAGCAGGTCAAGTCCAGCGATTCGCTGGTCAACAAGCGTGCCGACGTGCTCAACACGGGC
AAGCTCAGCCCGGCCGCGCGCGAGACGCTCAGCGCGGCAGGCCTGGACGAGTCGCAGTGC
GAAAAGGACTTCCTGGTCTGCCGCAGCACGCTGCTGATGACCGACGACCTCAATGTCGAG
CAGCGGTTGTCGGCGCTGTCCGAACTGTGGGTGAAGGCCGCGCTGGCGATGACGCCGAAG
AAGACGGCTGCCGGCGATCCGCCGATGAGCGATGCTGCATTGGATGCCTGGCTGGAAGCG
GCGCGCTATGCCTATGCCTACCTGTTCTACAGCGGCCGCTCACCGTCCGACCGTGCCTTC
GAGGACCGCCAGACGCAGGTGCGCGACTATTACAACTACGCGGCCGAGAAGGCGGCAGTG
GTGCTGTTCGTGCGCGCACGCGCCGCTGCGCTGGCCGGCGAGGACTACACGAAGCCGCTC
ACGGTCGGCAGCTGGTCGCTGGCCTCCAACTACCAGCAGCTGAACCTGAAGAGCATTCCC
GCGCAGCTGGTGCCGGCCGGCACGGTCAGCTTCGTCGGCCTGCGCAGTACCTATCGCCGC
GATGGCTTCGGTGCCGAGCTGGTGATGGTGATGGACCCGCCGAAGCTGGTTGCACCGGTG
ATCGCACCCGAGGGCCCCAAGGCCGAGGCGCCGCAGGAGGATGAGGACGACGCACGCCGT
GGCCGCCGTCATCGCGATGACGATTCGGTGCCCGAGTTCAGCGAGATGTCTTCGATCAAC
GTCACCGCACTGCTGCGCTTCGAGGGCAGCAACCTGGACGATGTGATGCGCACGCGCCGG
GTCGAGCTGGACGCTTATTCGCCCGAAGCCACCGAGCGCATCACCCTGCATGGCGAGCAG
GTGCCGCTGGCCGGCAACTTCACCGCCGCCTATGGCCTGTGGCTGGCGCAGAGCGGTTTC
GCCCGGCAATCGCTGCGCACCCTGTTCGGCATGAGCGAGGGCATCGGCGAACCGCACATC
TACCTGATGCAGCCGTGGGACCCGAATCGTCGTATCATCTTCATGCTGCACGGCCTGGCC
AGCAGCCCGGAAGCCTGGGTGAACCTGGCCAACGAGATCATGGGCGACCCCGAGCTGCGC
CAGCAGTTCCAGGTGTGGCAGGTCTACTACCCGACCAATGCGCCGATCGCGTTGAACCGC
TACGAGATCGCCAATGCATTCAACGACACGCTGAAGCACTTCGATCCCAACGGCAGCACG
CGTGCATCGAAGGACATGGTCTACATCGGCCACAGCATGGGCGGCGTGCTGGCGCGCCTG
CTGGTCAGTGACTCGGGCGACGTACTGTGGAATGACCTGCTGGCCAACTACGACCTGAAG
GGCGAGCGCCTGAAGCGGGTGCAGAACAAGCTGGGGCCGTTGCTGCATTTCAAGGCGCAG
CCGAACGTGGAACGCGCGATCTTCATCGCCGCGCCGCACCAGGGCACCGACATTGCCGGC
AACAAGGTCGGGCGCCTGATCGGTCGCTTGGTACGCCTGCCGCTGACCATCCTCGGCAAA
TTCGAGGATGTGTTCCTGGCACTGGCGCAGGCCGAACAGCAGGTCGATGGCACGGCCAAG
CCGAAGATTCCGAACAGCATCGACAACCTCAAGGCCAGCGATCCGTTCGTGAAGGCCGCC
GCACAGCTGCCGATCGAAGCGGGCCTGAAGTACCACTCGATCATCGCCCAGCGCAAACCG
GAACTGCCGGTGGACAAATCCGATGACGGGCTGGTGCCGTACTGGAGCGCGCACCTGCCG
GGTGCGTTGTCGGAGAAGGTGATCATTTCCGGCCACAGCGTGCAGGAGACCCCGCAGGCG
GTGCTGGAAGTGCGGCGCATCCTGCATCGGGACATCGATGATGTGGGGGCCGGTACGCGG
TAATGCCGGTCCCTGGCCGTCATCATCTGGACATTCCAGCGTTCGTGAGGTTGCCGGCCA
GCGGCCGGCACTACCGCGATGCGCGGCGGCGCTACACCCGTCGCGCGATCACCGTGGCCA
ACAGCGCAAGGCCGAAGGTGATGGCCAGGCACAGCAGGTAGCCGGTGTGCGGGGTGCTTT
CCACGAACAACGCGAACAATGCGCCGGAGACCGCCAGCGCGGTGGTCACCGACAGGGCCT
CGCTCAGCTGCAGTGCCGAGGTGTTGGCACCCTGCTCCCGCGGCGCCGACAACGACAGCG
TCAACACCGACAGGCTGGCGTAGATCATGCCCATGCCGAAGCCGGTCACGGCCCAGCCGA
GCAGCGACACCGGCAGTGGCACTACGTTGAACAGCACGGCCAGCGTGGCGGCGATGCCGA
CCGTCATCATCATCGTGCCGGCGCGCAGCAGCTGCTGGCGTGACCAGCCACGCTGCTGGT
GGCCCTGCAGCCACGAGCCGGCGAACCAGCCCAGCGCACCGAGACTGAGTACGGCACCGG
CCCAGCTGGGCGAAAGGCCACGTTCGCGCTGCAGCAGCAGTGGCAGGTAGGCCTCGCAGG
CGAAGAAGGCAGCTGCCGCGATGCCACGCAGCGCGATTACGCTGGGCAGGCCACGGCGCA
GGATCAGTGTTCCGGGCGGAAGCAGTCGATGTACGCAGAACAGCAGCGCCAGCACCGCCA
CACCGATGCAGAGCAGGGCAGGCAGGCCCGGTTGCTGACCGCCGAAGTACAGCAGCAACG
CGGCCAGCGAGGCGCCGCTGGCCCAGCGCACCACCTTGCCGCGTCCATCGTCGGCGGTGC
TGGGGGGACTGGGCTGCATGCGTGCCAGCGCGGGGCGCAGCAGCAGGCCTGCCGGAACCG
CCAGCAATGGCACCGCCAGGAACACCCAGCGCCAGCCCAGGTGCTGCACGATCAGGCCGC
TCAACGCCGGGCCGACCATCGAAGGCACCACCCAGCCGGCCGAGAAGGCGGCGAACACCT
TCGGCCGCAGGTGCTCCGGGTAGCTGCGGCCGACCATCACGTACAGCGAGACCGAGATCG
CACCCGCACCCAGGCCCTGCAGCAGGCGTCCCGCCACCAGCATGCCCATGCGCACGGCAA
AGCCAGCCAGCAACAGGCCCAGCACGAAGCAGGCCAATCCGTACCAGAGCGGCCGTGCCG
GACCACGGTGATCGGCCCAGCGCCCGGCCAGGGTCATGCCGATCACGCTGGTGGCCAGGG
TACCGCCGAAGGCCAGTGCGTACAGGCGCAGGCCATCCAGCGCCTCGGCCACGGTGGGCA
TCGCGGCCGCAACGGCCAATGCCTCGAAGGCGTGCAGCGCGACCAGCGCGACCATGCCGA
GGGTGGTGGCGCGATAGCGTGCGGACAGGATCGAGGTGTCAGCCGGCAGGTGGGCGGCGG
CGGGCGAGAGGGTCGGGGGCATACGGTTCAGATGCGGGCCGCGCTTGTCAACTGGCGGCG
AAGATAGCAGCATGACACCTCAACAGCAGTTGAGGTCAAGCAATGGTGTCCCAGGAACTG
AGCGTGGGCGAAGTCGCCCAGCGCAGTGGCGTGGCGGTTTCGGCGCTGCACTTCTACGAG
CGCAAGGGGTTGATCAGCAGCCTGCGCACTTCGGGTAACCAGCGCCGCTATAGCCGCGAC
GTGCTGCGCCGGCTGGCGGTGATCCGCGTCGCGCAGCGCGTGGGCATGCCGCTGGAAGCG
GTCGGCCGTGCCTTCGAAAGCCTGCCCGAGGGGCGCGCACCGACCAAGGCCGACTGGGCC
AGGCTGTCCGCGCGCTGGCGCACCGAGCTGGAAGAACGCATCCACATGCTGCAACTGCTG
CGCGATGAGCTCACCGGCTGCATCGGCTGCGGCTGCCTGTCGCTGCAGCGCTGCCGCCTG
GCCAACCCGGGGGATGTGCTTGGCGAACGCGGCGACGGCCCGATGCGCTGGGAATGACCC
GCGAAAAGGGGACGGAGGGGATTATGTCGTTTGTGCATTGTCGACTTGATCCCCTCCGTG
CCTTTTTTCTTACCAGACCGTGATCGTCTCGCCGCTCTGGATGCCTTCCACTGCACGCTG
GAAGGCCAGCGCCGCGCGCTGCGCGCTCACCGCTTCAAAGCCCGGGAAGTAGGGTCCGTA
GGCCGCCATCGATTCGATCAGCACGTTCGGGCTGACCACGTTGATGCGCAGGCCACGCGG
CAGCAGTTCCAACGCGGCGGCACGCACGAAGCCTTCCAGCGCGGCATTCACCGAGGTGGC
GTTGACGCCGTCACGGATCGGCTGTGCACTGACGATGCCGCTGGTCAGGGTGATCGAGCC
GCCGGCGTTGAGATGGTGCTGCGCCGCCAGGGCCAGCCGCACCTGGCCCAGCAGCTTGTC
CTGCAGGCCGAGGTTGAACTGCGCCGGCGCCATGTCCTGCAGTGGACCGAAGTGCAGCTT
GCCGGCGGTGGAAATCACCGCATCAACCGGGCCGGTACGCGAGAACAGTTCGGCGACGCT
GGTGTCGTCGGTCAGGTCCACGCGCAGTTCGCCGCTGCTGCGGCCGGCGGCGAGAATCTG
ATGCTGTTGGCCGAGCTGGCGGGCGACTGCCTGGCCGAGGGTGCCGCTGGCACCAACGAG
AAGGATCTTCATGGCCGTTCCTTGCGTGAGGGAGTAAGCGCAGTCTGCGCCGTCACAGCG
GGGTTAGGTAAGCGGCGTATGCTTTGCAGATTCCTAACTCTGGATTAGCAATGGATACCC
TTCGCTGCATGCAGGCTTTCGTCGCGGTAGCCGAGTGCGGCAGCTTTGCAGGGGCCGCTG
AACAGTTGCAGGTCTCGGCGGTGATGGTCGGCAAGTACATCCAGCAGCTGGAGGCGCACC
TGGGCACCTCGTTGCTGCAACGGAACACCCGCCGCCAGCGCCTGACCGAAGCCGGCAGCG
CCTACCTGGCCGGGTGCCGGCAGGTGCTGGAGCAGGTGCAGCAGGCCGAGGCCGACGTGG
CCGGCCTGCAGGTGCAACCGCGCGGGCTGCTGCGGGTCAGCGCACCCACCACCTGGGGCA
GCTGCGTGCTGGCGCCACAACTGGCCGGCCTGCTGCGCGCGCAGCCGCAGCTGAACGTCG
AACTGGATCTGAGCAACCGCCGTGTGGATCTGATCGAGGACGGCTTCGACGTGGCGATCC
GGGTCGGGCCGCTGCCGTCGCAGGAGGTGGTGGCGCGGCCGCTGCCACCGTATGCGATGA
GCCTGTGCGCGGCGCCGTCCTACCTGCGCCGACGCGGCACGCCGCGTACGCCCGCCGATC
TGGAAGGGCATGACTGCCTGAGCCATCTGGCCTGGCGCGGTGGCCACGGCTGGCAGCTGG
CCAACGGTGAACAGGTGGACTGGGAAGCGCGCCTGACCTGCAATGATGGTGTTGCACTGC
GCGAAGCCGCGGTGGCCGGGGCCGGGCTGGTGCTGCAGCCGACCGCACTGCTGGCCGGGG
AGATTGCAGCCGGGCGGTTGAAGCCGCTGCTGCGCGACTACCTGCCCGAACCGCGGCCGA
TGCACCTGATCTACCTGCCCGACCGCAGGCCGCGCCCGCGGTTGCAGTGCTTCGTCGATT
TCGTCATGACGATGTTGGGGCAATGAGCATCCACGCCATGCGTGGATGATGGTGGGTGCC
GACGGTTGGTCGGCACACATCGGGGTCAATCATTCACCGCAGACAGCAGAGCACCGTGCA
TTCCAGCGGCGACAGGTATCAATAGATCCACGCCATGCGTGGATGCTGGTAGGTGCCGAC
CGTTGGTCGGCACACATCGGGATCAATCATTCGCCGCAGACAGTTCCTGCCCACGCACCT
GCGCAGCGCGCAGTGCCGTATCCACCAGGGCCTCGAAGCCACCGGCCTGGAAGCTCTCGA
TCGCGGCCTGGGTGGTGCCGTTGGGCGAGGTCACGCGGCGGCGCAGTTCCGCCGGGCTTT
CACCAGCCTCATCCAGCATGCGCGAGGCGCCCAGCAGAGTCTGCACCACCAGCGTGCGCG
CGGCGTCGGCCGGCAGGCCCTGGGCAATACCCGCCGCTTCCATCGCTTCGGCCAGCAGGA
ACACATAGGCCGGGCCGCTGCCGGAAACAGCAGTCACTGAATCCATCAGCCCCTCGCTGT
CGATCCACACCGTGCGCCCGGCACTGGCCAGCACCTGCTCGGCCCGCGCGTGCTGCTGCG
TGTCCACCGACGGTGTGGCGAACAGGCCGGTCACACCTGCGCCGAGCAGGGCAGGAGTGT
TCGGCATCGCGCGCACCACTGCCAGGTCGCCCCCCAGCCAACGCTGCAGCTGCGCACTGG
TGATGCCGGCGGCAATCGACACCACCAGCGGTCGGCTCGCCTGTGCCAGCGCCTGCAGTG
ACTGGCAGACCTCGCGCAGCACCTGCGGCTTCACCGCCAGCAGCCAGGTGTCACCCTGCG
CGGCGGCATCGCTCGCGTTGTCATGCACCTGCACGCCGAAGTCGGCGGCCAGCGCCTGGC
GCAGTTCGGCCACCGGTTCGGCGACGTGGATGTGCGCGGCCGGCACGCCCTGGCGGATCA
GGCCGGCGATCAGGCTGCGCGCCATGTTGCCGCCGCCGATGAAGGTGATGGAATCAGCTG
CCATGGAAATCTCCTTGAAATATCAGGCCGGGCGCGGGCGCGCGCCGAACAGGGCGGTGC
CGATGCGCACCAGGGTGGCGCCCTCGGCGATGGCTTCGGCGTAGTCGCTGCTCATGCCCA
TCGACAGCGTGTCGATCTGCGCGTGCTGGGCAGCCAGCAACTGGAAAAGTGTGCGCATGC
GCACGAATGCATCCCGACGGCGCTCGGCTTCGGGCCATGGCGCGGGAATCGCCATCAGTC
CGCGCAGGCGCAGGGTGGGTTCGGCGGCAATCGCTGCGGCCAGTGCATCCACTTCTTCCG
GCGCACAGCCGTGCTTGCTGGATTCGCCGTCGATGTTGACCTGGATCAGCACGTTCAGCG
GGCCTCGCGCGGCCGGGCGATGGCGTGCCAGCGCGGTCACCAGCTTGGGGCGGTCCACGC
TCTGCACCCAGTCGAAATGGCTGGCCACGGCCTCGGCCTTGTTCGACTGCAGGTGGCCGA
TCAGGTGCCATTCCAGCGCCAGATGCTGCAGCGCCTGCATCTTGGCCAGTGCCTCCTGCA
CGTAGTTCTCGCCGAAGGCGTGCTGGCCCTGCGCGGCCAGCGCGGCCACGGCCTCGGCCG
GCTGGGTCTTGGACACCGCCAGCAGGCGTGGGTCGGGCCTGCCAGCGGCCTCGGCGGCGG
CATGCAGGTTGCTCAGGATCTGGGGCAGGGGAGTGGCCACGTAACGCGTTCCGTTGAATC
AGGAGGCTATACTGCCGCCCGGGGAAAGATCCTTCCAGTCGAAGCCGTTATTGGGGAGTA
GCCGCTCATGGATATCGCCGAACTGCTGGCGTTTTCCGTAAAGAACAAAGCGTCCGACCT
GCACCTGTCCGCAGGCCTGCCGCCGATGATCCGCGTCGACGGCGACGTTCGCCGGATCAA
CATCCCAGCCCTGGACCACAAGCAGGTCCATGCGCTGGTGTACGACATCATGTCCGACAA
GCAGCGCCGCGATTACGAGGAATTCCTCGAAGTGGACTTCTCCTTCGAGATTCCATCGCT
GGCGCGCTTCCGAGTGAACGCGTTCAACCAGAACCGCGGTGCCGGTGCGGTGTTCCGTAC
CATTCCGTCCGAGGTGCTCACCCTCGAGGACCTGGCCTGCCCGCCGCTGTTCCGCGAAGT
GATCCAGCAGCCGCAGGGCCTGATCCTGGTGACCGGCCCGACCGGTTCGGGCAAGTCGAC
CACGCTGGCGGCGATGATCGACTACATCAACAAGAACGAATACGGCCACATCCTCACCGT
CGAGGATCCGATCGAATTCGTGCATACCTCGCAGAAGTGCCTGATCAACCAGCGCGAAGT
GCACCGCGACACGCATGGCTTCAATGAAGCACTGCGCTCGGCGCTGCGTGAGGACCCGGA
CATCATCCTGGTGGGCGAACTTCGTGACCTGGAAACCATCCGCCTGGCACTGACCGCGGC
GGAAACCGGCCACCTGGTGTTCGGCACCCTGCATACCAGTTCGGCGGCCAAGACCATCGA
CCGCATCATCGACGTGTTCCCGGCCGGCGAAAAGCCGATGGTGCGCTCGATGCTGTCCGA
GTCGTTGCGCGCGGTCATTTCGCAGGCGCTGCTGAAGAAGGTTGGCGGCGGCCGTACCGC
AGCGTGGGAAATCATGGTCGGCACCCCGGCCATCCGCAACCTGATCCGCGAGGACAAGGT
GGCGCAGATGTACTCGGCCATCCAGACTGGCCAGCAATACGGCATGATGACACTGGACCA
GCACCTGCAGGACCTGGTCAAGCGCAGCCTGATCACCCGAAACCAGGCCCGTGAGTACGC
CAAGGACAAGCGCCTGTTCGAGTAAGGCGGGGCAGTAACGGGGCAGCGTGCGCCAGTGCG
CTGCTGTTCCCGTGTTGTTTCCTCCACCGACCGTTACCTGGTAAACCGCTTTCCGGGAGC
CTGCCGTGAACACCACCGCGACCACCATCGATTTCACTTCGTTCCTCAAGCTGATGGCGC
ACCAGCGCGCCTCGGACCTGTTCATCACTGCGGGCATGCCGCCGGCGATGAAGGTCAACG
GCAAGATCTCGCCGATCACGCAGACCCCGCTCACGCCGCAGCAGAGCCGCGACCTGGTCC
TCAACGTGATGACCCCGGCGCAGCGCGAGGAATTCGAGAAGACCCACGAGTGCAACTTCG
CCATCGGCCTGTCCGGTGTCGGCCGCTTCCGCGTCAGCTGCTTCTACCAGCGCAACCAGG
TCGGCATGGTGCTGCGTCGCATCGAGACGCGCATTCCGACGGTGGAAGAACTGAGCCTGC
CGCCGATCATCAAGACGCTGGCGATGACCAAGCGCGGCATCATCCTGTTCGTCGGTGCCA
CCGGTACCGGTAAATCGACCTCGCTGGCGGCGATGATCGGTTACCGCAACCAGAACTCGA
CCGGCCACATCATCACCATCGAAGATCCGATCGAGTTCGTGCACAAGCACGAAGGCTGCA
TCATCACCCAGCGTGAGGTCGGCATCGATACCGACAGCTGGGAAGCCGCGTTGAAGAACA
CCCTGCGCCAGGCGCCGGACGTGATCATGATCGGTGAGGTGCGTACCCGCGAAGGCATGG
ACCACGCCATCGCGTTCGCCGAGACCGGTCACCTGGTGCTGTGCACCCTGCATGCCAACA
ACGCCAACCAGGCGATGGACCGCATCGTCAACTTCTTCCCGGAAGACCGCCGCAACCAGC
TGCTGATGGACCTGTCGCTGAACCTCAAGGGCGTGGTCGCGCAGCAGCTGGTGCCGTCGC
CCGATGGCCGCTCGCGAAAGGTCGCCATGGAGATCCTGCTCGGCACGCCGCTGGTTCAGG
ACTACATCCGCGACGGCGAGATCCACAAGCTGAAGGAAGTGATGAAGGACTCGGTCCAGC
TGGGCATGAAGACCTTCGACCAGAGCCTGTTCGAGCTGTACCAGGCCGGCGAGATCAGCT
ACGAGGACGCGCTGCGTTACGCCGATTCGCAGAACGAAGTGCGCCTGCGCATCAAGCTCA
GCCAGGGCGGCGACGCACGCACGCTGTCACAGGGCCTGGATGGCGTGGAGATCTCCGAGA
TCCGGTGACCTGCAGATCTGTAGAGTCGACTGTCAGTCGACTCTCGCGCGCAGCGCGGGA
TTTTCCCGGCCGGTGAAAGAGCAGTCGACTAACAGTCGACTCTACCGGGCGCGTTGGCGA
TTGATGAATTCCAGTCATGACCAACTGCAACGCTGCCCATTCAATCGGCAGCCCCTGCAG
GCGTATCGTCAGCGTTCCCCCTCTGGAGCACGACGATGCAGACACGTGAACTCGGCCGCA
GCGGCCTGAAGGTTTCCGCCTTGGGCTTGGGTTGCATGGGCCTGACCCATGCCTATGGCC
AGCCGGTCGAGCGCAGCCAGGGCATCGCCCTGCTGCACGCTGCCGTTGAACGCGGCGTGA
CCTTCTTCGACACCGCCGAAGTGTACGGCCCGTACACCAATGAAGACCTGCTCGGCGAGG
CCCTGGCGCCTTACCGCGACAAGCTGGTGATCGCCACCAAGTTCGGCTTCAGGGATGCGC
GCACCGATACCGGCCTGGACAGCCGCCCCGAGAACATCCGCGCCGTGGCCGAAGCCAGTC
TCAAGCGCCTGCGCACCGACCATATCGACCTGTTCTACCAGCACCGTGTCGACCCGAACG
TGCCGATCGAGGACGTGGCCGGCACCGTGCGCGACCTGATCGCCGAGGGCAAGGTCGGCC
ACTTCGGCCTGTCCGAGGCCAGCGCCACCACCGTGCGCCGTGCGCACGCGGTGCAGCCGG
TGGCTGCCGTGCAAAGCGAGTATTCGCTGTGGTGGCGTGAACCGGAGCGCGAACTGCTGC
CGGCCCTGCAGGAACTGGGCATCGGCTTCGTGCCGTTCAGTCCGCTCGGCCGTGGCTTCC
TGACCGGTGCGATCAACGCCGACACCACCTTCGACGCCAACGATTTCCGCAACAGCGTGC
CGCGCTTCGAAGTGGAAGCCCGCCGCGCCAACCAGGCGCTGGTGGATCGCATCAGTACGA
TTGCTGCAGCACGCGGCGCGACCCCGGCGCAGGTGGCGCTGGCCTGGCTGCTGGCGCAGG
CGTCGTGGATCGTGCCGATTCCGGGCACCACCAAGATCCACCGCCTGGAAGAGAACCTGG
GCGCGGCTGACCTGCAGCTGGCGCCGGAGGAACTGCAGCGCATCGCGCAGGCGCTGGATG
AAGTGTCGATCGTCGGTGAGCGCTACAACGCCCAGCGTGCGGCCCAGGCCAAGGGCTGAT
CACCGGGTGCGGACCGAGGTGGGTGCGGACCGTTGGTCCGCACACCTCATCCAGCCATCG
GCCCGCGCAGCGCATCCAGCACCGTGCGCATCGCCACGGTGACGTGGCGGCGCGACGGGT
AGTACGCGTAGTAGCCATCGAAGTGCGGGCACCAGTCGTCCAGCACCGACTGCAGGCGGC
CATCGTCCAGCATCGGCTGCACCTGGTCTTCCGGCAGCCAGGCCAGTCCGCTGCCGGCCA
GCGCAGCGGCGCGGGTCATGCCCATGGTGTTGAAGGTCCACTGGCCGCTCACGCGCACGC
TCAGTTCGTTGCCGTCCTGGCCGAAATCCCACGGCATCAGCCCGCCATGCGTGGGCAGGC
GCAGGGTCACGCAGTTGTGGTCTGCCAGCTCGTCCGGATGGCGTGGGACCACGTGCTGGC
GGAAGTAGCTGGGTGCACCGACCACGCGCATGCGCAGCGGCGGGCTGATCGGCACGGCGA
CCATGTCGCGGGCCAGGCGTTCGCCGAGGCGGATGCCGATGTCGTAGCGCTCGGCCACGA
TGTCGGCCAGCCCGTAGTCGGCGGTCAGTTCCACCTTGAGGTCCGGATACTGCTGCAGCA
GCGGCGCCAGCCGTGGCCACGCGATGTACTCGGCGGCATGGCCGGTGGCATTGATGCGGA
TGGTGCCGGCCGGGCGTTCACGGTATTCGGCCAGCGCGGCCAGTCCGTCCTCGATCTCGG
CCAGGCGCGGGCCCAGGGTGTCGAGCAGGCGGGCACCGGCTTCGGTGGTGGACACGCTGC
GGGTGGTGCGGGTCAGCAGGCGCACGCCCAGGCGCTGTTCCAGGCCGCGCATGGCATGGC
TGAGCGCGGACTGGGACACGCCCAGCTGGGCGGCGGCCTTGGTGAAGCTGCCCTCGCGGG
CAACGTGGACGAAGGCCTGCAGGTCGTTGAGGTTTTCGCGGGGCATGACGGGATGATACG
GCTCCCGGATTGAACGGACCTGTCGATTTCCGGCTCCCCTGTTCGTCGTACCGGTACATC
CAACGCAAGGAGCTTCCGCATGAGCACTGAAAAGCCCAAGGGCCCGGCCTCGTACTTCCC
CTCCATCGAGAAGACCTACGGGCAGCCGGTAGCGCACTGGTTCGGGCTGCTGGCCGGGAA
GAAGGGCCTGAAACACATGGAACTGGTCAGCTTCCTGAAAAGTGAGCATGGGCTGGGCCA
TGGCCATGCCAACGCGCTGGTGGCGCACCATCTGGCCGGCAAGGGCTGAGCAGCGGCGGG
CCGGAGATCGGGCGGGGCGCATTCAGCTGAACGATTTCATCTGCAACTGTCATGCAGATC
GTGTCTAATACCGCTCCCCACCTGCTGTTCCCCACCCGTATGTCCCTTCCCTCCCATGGC
CCCGCGCCGTGCGACGACGCTGACGGCCACCTGGTCACCGCCGGTCCGCTGACCCCGCCG
CCCGACAGCGCCGGCACCACCGCCGACGAAAAAGCGCTGCGCCACTCGATCGCCGAGGAC
GTGCAGGGCATGGTGCTGGCCACGATGGTGGCCTCGCTGGGCCTGGCCATCTTCGCCAAG
GGCGGGCTGATGATCGGCGGCATGGCGGGCATGGCGTTCCTGCTGCACTACTCGATGGGC
TGGAACTTCGGCCTGGTGTTCGTGCTGGTCAACCTGCCGTTCTACTGGGTGGCGCTGCGG
CGCATGGGCTGGGAATTCACCCTGAAGACCTTCGCCGCGGTCACCGCCTGTGGCGTGCTG
ACCGACCTGCTGCCGCGCTGGATCGACTTCTCGCACATCAACCCGCTGTATTCGGCGATC
GTCGGTGGCGCGTTGTCCGGCCTGGGCATCCTGTTCTTCATCCGCCATCGTGCCAGTCTC
GGCGGCATCGGCATCCTGGCGGTGTACCTGCAGCGCACCCGCGGCTGGAGCGCGGGCAAG
GTGCAGATGTCCTACGACGCCTGCTTGATGGTGGCCGCGTTCTTCGTGTTGTCGCCGTCG
AAGGTGCTGTACTCGGCCATCGGCGCGGTGGTGCTCAGCCTGGTGCTGATGTTCAACCAC
CGCCCCGGCCGCTACATGGGCGTGTGACCGTTCAACGGGGTTGCCGGCCAGCGGCCGGCA
CTATCGGAACCCACGCGTGATGACGCCGGGCCATGCCCGGCGGATATCCATCAGCGGGCG
GCGGCCTGCAACCACGGCGGCGACAGCGTCAGCAGCCGCGCATGCACCGGGCAGTCCTCG
GCATGCGCACCGGGCAGGTAGCCCAGGCTCATCAGGAACTCGCCGGTGATCTCGCCGCCG
GTGAAGCGGAAGGTCTTCTTGAACAGCTTCACCCAGTCAGCCTTGCTGCGCGGGTGGTGC
GCATCCAGCCACGACGCGAAGCTGCCGTGGCTGGCCCGCAGCTGCTGGATCACCTGCGCG
TTGTGGATGGCCGCCAGCACCTTCAGCCGGTTGCGGATGATGCCTGCGTCCGACAGCAGG
CGCTCGATGTCCTGCTCGGCGTATGCAGCCACGCGGTCCACATCGAAGCCGTCATAGGCC
GTGCGGAAGCCCTCGCGCTTCTTCAGTATCGTTTCCCAGCTCAGGCCGGCCTGATTGATT
TCCAGCACCAGCCGCTCGAACAGCTCGCGCTCGTCACGCTGCGGGAAGCCGTACTCGTTG
GCGTGGTAGTAGTCGTGCACCGGATGGCCCGGGGCGATGAGGCAGTAGCCGCTCATGGGG
AAGGCTCGTTGGATTCGGATTCGGGATCGATGGCCAGCGCAGGGTGCCCGCCGATGGACA
GCATCGGCCAGCGCGGTGGCACGAGCGTGAGTTTGCCGTCACGCAGGGCCTGGTTGATCG
CCTCGGCCTGGCCGCTGACGGTGCCGAACAGCGAACCGGCCCGGCGCCAGTGGGCATCCC
TGCCACGTGCGTACAGCACGCAGTCCGGCCCACGGTGGGTGTACAGCTCGCACAGCAGCA
CTTCGCCGGTGCCATCGCCGTCCAGGTCGCGATGCACGATCAGGCAGTCGCGCTCGCTCT
GGGCGCAGGATTCGCCATCGATCGCGCGCGTGGCCAGTGCCTGCCACCAATCGTCCGGTG
GCGAGCTGGATCCCTTGGCCAGCTTCAATGCGCGCTGCAGGGCGACGACGTCCTGCGGCC
CCTTGTCGAGGCGGTGGCCGTCATCCCAGCGCGAGGTACGTGCCAGCGCGGCAGCGATCA
CCTGTGGCGCGTTGGCATCGGCGGTGATGGCTGGATCACGCTGCAGCTCGCGCAGCGCCC
GCACGCCGCGGTGGCCAAGATCGAAGCGCAGCACGTTGACGTCACTGCTGGTGATCGCGG
GCGGTTCCGCACGCAGGCGCGCCAGCTGGCTGGACAGGGTCAGCCGCACCGGGTCCAGCA
GCGGCGAGTTGCCCAGCAATGCCAGTGCCAGCACCGCCCAGCACATCCAGCGGTTGACCG
GCTCCAGCATCTGCAACCAGCGGCGTTGCCGGCGCAGCACCGCCAGCGCGTAGCCCACGG
CATAGCCGGCCACGGCCACTGCGACGAGTACCGCCCAGAACCGGTCCACGGTCCAGCCGT
ACTGCACCACGCGCAGCCCCAGTGCGTACAGCGCCAGTGCGGCGTAGACCGGCAGCGCCA
GCAGGCTGGCTTCAACCAGCCGGCGCAGCAGCAGCGGGTAGGGGGCGCTGTCTTCCCCCT
GCTGGTAGACCGCATTGGTGAACGTCACCAGCAGCAGCGACAGCACCAGCAGCAGGCCGG
CGGCCGAGCGGGTCTTCCACAACGGTTCCAGCCCGGTAAGCGGCAGGCTCAGCACGAACA
ATACGGCGATGAACGAGAGCAGCGGCAACAGCCCACGGCAGATCGCGAACAGCACCTGGC
GGGTGATCTGGATGGCGCGGTGCTGGGTGCGCCCGATCAGTACGCCGAACCCGGCCAGGC
TGCCGGTGGCCAGTGCGATGAACGCGTCCTGCCGGAACAGGTCGCGGAAGACGGTCACGT
CGAGCAGCTGGAACAGCGCCGACCACAGCCACAACAGCAGCCAGGTCAGCCCGGTGAACA
GTGCCGCCAGGGCCAGGGTCAAACCATTCTGCCAGGCGCGCTCGAACAGCTCGGGGTAAC
TGGCACGCCAGTGCCCGTGCTGCAGCTGGAACTGCCACCAGGGCAGGACCACGAACACCG
CAACGGCCATGCCCAGGGTCAACGGAAGCTGCAACGCGCCCGATTCCAGTGCGGTCTCGC
CAGTGAGGTTCCAGCCGATCCAGGCGGCCAGCGCCAGCACCACCGTCGAGCCGAGCACGG
CCTGCAGCCACAGGCGGCGCTGGCCCAGCTCCACCAGGCTCAGCGCCACCGCGCTGGGAA
TGGCCAGCACCCAGGCGTACCAGCAGTAGCGCCAGCCGATATCGCGGAACGGCCACGCGT
CGGACAGTTCCTGCGCGGCATACAGCATCAGGCCCTGCAGCAGGGCAAGCAGGACGATGG
CGCTGCGTGCCGGCAGGGTCAAAGGCGTTGAAGACTGCATCGATGACCTTCCATGGCAAA
GCACCATCCTAGCCCATCGCAGTTCGACGCCATCGCGCGACCATCCCGCCCCCAGCAGGT
AGAATAGGACCATGCCTGTAACGCCGACCTCCCTTGCCGATCACCTGCTCGTCGCGCTGC
CGTCGCTGCTCGACGCGACCTTCGCCCGCAGCGTCGCGCTGATCTGCCAGCACGACGAGA
ACGGGGCGATGGGCGTGCTGGTCAACCAGCCTTCCGAGTACACGCTGGGTGAAGTGCTTG
CACAGATGGACATCACCACCGGTGATGGCGACCTGCAGGCGCGCATGGTGCTCAACGGCG
GCCCGGTGCATCCCGAGCGCGGCTTCGTCATCCATGACGACGCGCGGGCGTGGGATTCCA
GCCTGACCGTGGGCGACGGCCTGTACCTGACCACCTCGCGCGACATCCTCGAAGCGATGG
CGCGCGGCGAAGGCCCGGCCAATGCCGTGGTCACCCTCGGCTGTGCCGGTTGGGGCGCAG
GGCAGCTGGAAAGCGAGCTGTCCGAGAACAGCTGGCTGACCGTGCCGGCCGATGCCGAGC
TGGTGTTCCAGCTGCCGCTGGAGCAGCGCTGGCAGGGTGCGGCCTCGCGCATCGGCGTGG
ACCTGTTCCGGCTGACCGACTACAGCGGCCATGTCTGAGCCCATCACGCCCGCGCCGGAT
TCTGCTGCCCCGGCGATCCGTCGTGATGGCACCGTTCTGGGTTTCGATGTCGGCTCGCGA
CGGATCGGCGTGGCCATCGGCAGTGCCTTCGCCGCGCATGCGCGCGCGGTGGCCGTGGTC
GATGTGCACGGCAACGGCCCGGACTGGACCGCGATCGAACGCCTGCTCAAGGAATGGAAG
CCCGACGGCCTGGTGGTCGGCGACCCGCTGACCCTGGACGGCCAGGACCAGCCCAACCGC
AAGCGCGCGCAGGGCTTCGCCCGCCAGCTGCGGGAGCGCTTCAAGCTGCCGGTGGTGATG
ATCGACGAGCGTTCCAGCTCGGTCGAGGCCGCACGCCGCTTCGCCGTCGAGCGCGCCGAA
GGGCGCAAGCGCCGCCGTGATGCGGCTGCCCTCGATGCCGTCGCTGCAGCGGTGATCATC
GATCGCTGGCTGTCGTCGCCGGACGACGCCACCCCCATTCCCTGACTGCCCGACACCGCC
ATGACCGCCCAGCAAATCGATGCCTCCGGACGCCTGCGCCACCTGCTGACCCTGGAGGGC
CTGCCGCGCGAAACGCTGCTGCAGCTGCTCGACCGCGCAGGGCAGATCCGCGATGCCGCA
GTCGGCCGCGTCGGCAACAAGCGCCACGTGCTGGCCGGTTCGGCGGTGTGCACGCTGTTC
TTCGAACCGTCCACGCGCACCCGCAGTTCGTTCCAGCTGGCCGCGCAGCGGCTGGGGGCG
GACGTGCTGAATTTCGACGCCTCGACCTCCTCTACCCGCAAGGGTGAGACCGCCTGCGAC
ACGCTTCGCAACCTGGAAGCGATGGGCGTGCGCGGCTTCGTGGTGCGCCACCCCGATGAC
GGCGCCGTGGCCGCACTGGCCGATGCGGCAGGCGAGGGCACCGCGCTGATCAATGCCGGT
GACGGCCGCAGTTCGCACCCGACCCAGGGCCTGCTGGACATGCTGACCCTGCGCCAGGCC
AAGGGCCCGGATTTCTCGAAGCTGAAAGTCGTGATCGTCGGCGACGTGAAGCACTCGCGC
GTGGCCCGCACGGACCTGCATGCGCTGCGCACGCTGGGCGTGGGCGAGATCCGCGTGTGT
GGCCCGCAGTCGCTGCTGCCGGACGACGAGACCCTGAAGGGCTGCGTGGTCGGCGATGAT
TTCGACGCGATGCTGGAAGGCGTCGATGCGCTGATGATGCTGCGCCTGCAGCGCGAGCGC
ATGGAAGAAGGCCTGGTACCGTCGCTGGAGCAGTACCACGCGCAGTACGGCCTGACCAGC
GAACGCCTGGCGCGCGCGGGCAAGGATGCCGCGGTGCTGCACCCGGGCCCGATCAACCGC
GGCGTGGAAGTGACCGACGAGGTGGCCGACGGCCCGCAGTCGTGGGTGCTGCGCCAGGTC
GCCAACGGCGTCGCCGTGCGCATGGCCGTGCTGGAAACCCTGCTGGGCTGACCTGCCCTG
GTGGGTGCCGACCGTTGGTCGGCACGGTTGATCTGTCCTCATCCGATCCGGTGGGTGCCG
ACCGTTGGTCGGCACGGTTGATCTGTCCTTATCCGATCCGGTGGGTGCCGACCGTTGGTC
GGCACGGTTGATCTGTCCTTATCCGATCCGGTGGGTGCCGACCGTTGGTCGGCACTGAAC
CGTCAGTGCGGTGAAGTGCGGGCCTAGCCATTGAATGGTTCCGGGCCTACCTGTACTGAC
GTGATTGCCCGATAGAACCGGAGTAGCGGCAGGCGCACGCTTGGGCCCATGAGCCGCGCA
CGCCTACGCCTTGGCCGCCATTCCCGGATCGGACAATCCTACATCCTGACCACCGTCATC
CAGGAGCGTCGACGCTACTTCGATGATGCCACTGCGGCACAGGAGGTGATGGATGTGTTC
CGTCGCATTGATGCTGAGGGCCTGACGCACTCACTTGCCTATGTGGTCATGCCGGACCAC
ATCCATTGGCTTGTGGAGATCCGTGCGTTCTCGCTGGACTACATCATGCAACGCTTCAAA
TCGAGCAGTGCATTGCGGATCAACCGCATGCTGGGTAGGACAGGACCATTCTGGCAATCG
AGCTATCACGATCACGCCATTCGTTCTGAAGAATCACTGTTTCGCCATGCGATGTACATC
GTCGCCAACCCGGTCAGGGCGAACTTGGCGAGCTGCGTGGGAGAGTATCCGTATGCCTGG
TGCCGATGGGAGATCGATGAGAGGTACCAGGCAATGGATTACCCCGAAGCGGAGAGGTAG
TGCCGACCAACGGTCGGCACCCACCCATACCCAAGCCGACCAACGGTCGGCACCCACCCA
TACCCAAGCCGACCAACGGTCGGCACCCACCAATACCCAAGCCGACCAACGGTAGGCATC
CACCAACAGGTGTTTCCCAGCAGAAGCTGTGGTTCAGCGCTTCTGCGCGAACAGCCATTC
CCACATTGCCGGGTCGGCGTAGGTGGCGTCCCAGGCATTGTGGTTGCCTTCCGGGTATTC
GGTGTAGCGCACGTCGCGTGCGGCGGCGCGCTGGAATGCGGCATGCAGTCTGCGGTCGTC
GTCCGGCGGCACCACGTCATCCAGTGCGCCGTGGAAGATCCAGATCGGCGTGTGCTGCAG
GCGCTGGGCAATCACCGCGTACGGGTCCGCTTCGTGCGCGACCTGCTCGACGAACAGGGT
CGGGCGTACCGCACGCGGGGCGAGCACCGCGCCGCACACGGGGACGATCGCGGCAAAGCG
GCGTGGGTCATCCAATGCGATGTTCCAGCTGCCATAGCCGCCCATCGACATGCCGGTCAG
GTATTGCCGCGCCGGGTCGGCGCCGAATTCGGCGATCGTCGCGTCCAGCGCGGCCACTGC
CGCACGGTTGTTGCGGCCGCTCCATTCCTCGTGGCCCGGCACCTGCGGGAACACCACCAG
GGCGGGGAAATCGGGATGCGCGCGCAGGTAAGGCCCCAGCCCGGCGTGGGTCTGCTTGAC
GCCATCGGCGCCGCGCTCGCCCGAGCCGTGCAGGAACAGGATGACCGGAAGGTGGGTGGG
AGCGGCGGCCTGCACGCCGGCCGGAATGAACACCTGGTAGTAAGCCGTTTGCCCGTCCAC
CTTCACCGCACGTGCTTCGAAGCGGCCACGCGCGCTGTCCGGCAGCGAAGTGCAACCGCT
CATCATCAGAAGGGCCAGCAGTGGCAGCCAGCGCGACAGCAAACGGACCATGGGATTTTC
CGAAGCGGCGAGATCGCCTGCATCGTAGTCCGCCGACGTCGGCCCGGCATCGTGCGCCGC
GTCACTGCGGGCGCGGGAAGCTGGCGATGATCTCCAACTGCTCCTGTGCCTCGGCATTGC
CTTCGGCGGCGGCGGCCTGCACCTGCGCAATGTCCGGGTGCAGGACCACCAGCAGTGGGT
TTTCGCAGACCGGGCAGTCGTACTCGGTGGCGTCCTCGTCCAGTTCCATTTCCATGGCGC
GCGAGCTGCCCTTCCATTCACAGGCCGGGCAGGTGTGCTGCTGGTCGCGCCAGCCGGGCT
GGAAGTAGTTTTCGATTGTCGTTGCCATGGGGGGATCCAGTTGGGATCGGGTCAGAGCGC
CGCGCAGCGGGGATCCGACCGTCGAGATGGTCAGTGCAGCAGCACCAGGGTGGCCAGGCC
GAGGAAGGTGAAGAAGCCCATCGAATCGGTCACGGCGGTCAGGAAGATGCCGCTGGCCAG
CGCCGGGTCGAAGCCGAAGCGCTTCAACGTCAACGGCACCAGCACGCCGGCCAACGCAGC
AAACAACAGGTTGCAGGTCAACGCGATGGCGATCACTGCCGACAACCCGGGCGAGTGGAA
CCAGGCGAGCACGATCAGGCCCAGCACCGAACCCAGCATCACGCCGTTCAACAGCGCGAC
CCGAACTTCCTTCCACAGCAGGGTGCGGGCGTTGGAGGCGCCCACCTGGCCCAGCGCCAG
GCCGCGCACCATCAGTGCCAGCACCTGGGTACCGGCGTTGCCGCCGAGGCCGGCGACGAT
CGGCATCAGCACCGCCAGCGCCACCAGTTTGTCGATGGTGCCTTCGAAGTGGCCGACCAC
GCTGGAGGCCAGGAAGGCCGTGCACAGGTTCACCGACAGCCACATCAGGCGGCGGCGCAT
CGCGCGCCAGACCGGGCTGAACAGATCTTCGTCCTCGTCCAGACCGGCGGCGCCCAGCGC
CTGGTGCTCGGCCTGGCCGCGGATGATGTCGACCACGTCATCGATGGTGATGCGACCGAT
CAGGATGTTGTTGTCATCCACCACTGGCGCGGAGATCCAGTCATGGTCGGAGAACTGGCG
GGCGACTTCCTGGTCGCTCTCGCCGACGTCGATGGCTGGCTGCTCGTCGTCGATCAGGCG
ATTGATCGGGGTGGTGTCCTCGTGGGTCACCAGTGCCGCCAGCGACACGCGGCCGAGGTA
CTGATGGCGGCGGCTGACCACGAACAGGTGGTCGGTGTGGTCGGGCAGTTCACCGCGCAG
GCGCAGGTAGCGCAGCACGACGTCGACATTGACGTCGGCGCGCACGGTCACCACGTCCGG
ATTCATCAGGCGACCGGCGCTGTCCTCGGGATAGGACAGGACCTGTTCCAGGCGCTCGCG
GTTCTCGCGGTCCATCGACTTGAGGACTTCGTCGATGACCGTGTCCGGCAGGTCTTCGAC
CAGGTCGGCCAGATCGTCGATGTCCAGGTCTTCGACCGCGGCGATGATCTCGTCCGGGTC
CATGTCCGCGAGCAGGCTTTCGCGCACGTCGTCGCCGACGTGGACCAGCACCTCGCCGTC
GTCTTCCGGATCAACCAGTCCCCACACCACCTCGCGCTTGCCCGGCGGCAACGATTCGAG
CAGGTTGCCGATCTCGGCCGGGGCCAGGGTGTTGACCAGGCGACGCACCGGGCCCAGCCG
GCCGCTGTCCAGTGCATCGGACAGCATCCGCAGTTGGCGCGCAGTCTTGTCGTGGCGTAC
AGCTTCAGCCATCGCAGCTCCCGCGGGGATAAGAAAAGCCGCGATCCCGGCAAGGATGCG
GCAACAGGGGTGTTCAGCGCGTCATTATCGCAAGGCGATGTTTCAACGCATAGCCGCCGG
GTGGCGGTAGTGCCGGCCGCTGGCCGGCAACCTCTTGGCCTTCAACGAGACGGGGTCAGA
TCCCTTTTCCCGCGAAAAAGGGATCTGACCCCAGGCGTGCATGCCCGGCGAGCCGGGGTA
TCAGGCCGTTTCGGCCACCAGTGCCAGCCAGCGTTCGATCGCGCGGCGGTCGCGCGCGGC
CAGCAGCTTCGGTGCGCGCGCGCGCAGCATGGCCAGGTCGGCCTCGCGGACCGCGCGGCG
TACTTCCAGCAGCGTGCCCGGGTGCAGGCTGAACTCGGTCAGGCCCAGTGCCAGCAGCAG
TGGGGTCATCCGCGCATCGCCGGCCATCTCGCCACAGACCGCCACCGGGATGCGGTGGCG
CGCGCCGGTCTCGATCACCATCTGCAGCAGCCGCAGCACCGCCGGGTGCAACGGCGAATA
CAGCTCGCCCAGTGCTTCATTGTTGCGGTCGGCCGCCAGCAGGTACTGCACCAGGTCGTT
GGTGCCGATCGACAGGAAATCGACCAGGTCGATGAAGCTCTCCAGCGCCAGCGCCGCAGC
AGGGACTTCGATCATCGCGCCCAGTGGCACGTGGTCGGACACCATGTGGCCTTCGCCGCG
CAGCTGTTCGGTCAGCTTGAGCATGCGGCGGCGCACTGCCAGTAGTTCCTCCCGGGTGCT
GACCATCGGCACCAGCACCCGCAGCTTGCCGTAGGCCGAGGCGCGCAGGATCGCGCGCAG
CTGGGTGTCGGCTACCTTCGGCCGTGCCAGCGACAGGCGTACGCCGCGAAGGCCGAGCGC
CGGGTTTTCTTCGTTGCTCAGGGTCAGGCCGGTGCGGTCGGCCTTGTCCGCGCCCAGATC
GAGGGTGCGGATGGTCACCGGTCGCCCGCTCATGCCCAGTGCCGCATCGCGGTAGGTCTG
GAACTGTTCTTCTTCATCCGGCAGCTCGTTGCGCTGCAGGAACAGGAATTCGGTGCGGTA
CAGGCCCAGGCCGTGGGCGCCCAGCGCATGCGCCTGGGTCACGTCCTCCAGCGACTCGGC
ATTGGCCAGCAGGGCAATGTCGACCTGGTCGCGGGTGCGGCTGGGCTTGCTGCGCAGGCG
GCCGAGCTCGCGCTGTTCGCGCGCGTGTTCCTTCAGTCGTGCGCGGTAGTCGCGCAGATT
GTCGGCCTGTGGATTGGCGGTGATGCTGCCGTCGGCGCCGTCGATGATCAGCACGTCGCC
ATCGGCGATGCGGCTGAGCAGCTGCGGCACGTTGACGATCAAGGGCAGGTGCAGGCTGCG
CGCAAGGATCGCGCTGTGCGAGAGCGCGCTGCCGGCGGCGGTGACGATGCCGACCACGCC
TTGCGCCTGCAGCTGTGCCAGTTCGGAGGGCGCGATGTTGTCGCAGACCAGGATCTCGCC
GGCCAGGCCTTTCACCGCTGGCGGGCGTTCGGGCTGCAGGAAGGCATGGATGCGGCCGAT
CACATGGTCGAGGTCGTCCATGCGGCTCTTCAGGTAAGCATCGTCCATGCCGTCGAAGAC
CTTGGCCAGGCGGTCGCGCTGCAGGCGCAACGCATAGCCGGCGCTGTACGGTCCGCTGCG
GATCAGTTCGTCCAGCCCATACAGCAGCTCGGGATCGTCCAGCAGCAGCGCATGCAGGTC
GAGGAACTCACCCACTTCCTGGTTCAGCGCTCCATGCAGGCGCTGGCGCAGCTCGTGCAT
CTCCGAGCGCGCGGCGTCCACCGCGCGATGCAGGCACGCCAGCTCGGCCTCGACCTGGTG
GGCGGCAACGCGCTGCTCGGCCACTTCCAGTGCATGCGGCAGGCGAACGCGGGCGCGGCC
CATTGCCGTGCCGCGGGCGGCACCATGCCCGGCCAGCAGCAGTACCGGCCGCTGGCCGGA
AGGGGGTTGGCCGGCGCGTGCGCGTGGCACGCTCAGCTGTCCTCGTCGAAACGGCGTTCG
AACAGGCCGACCACCGCCTCCATCGCGGCGGCTTCGTCCTCGCCATTGATCCGCACGGTG
ACCGGGGTGCCCTGGCCGGCGGCCAGCAGCATCACGCCCATGATGCTCTTGGCGTTGATC
TCACGGCCTTTGGCGGCCATGGTCACGTTGCAGCGGAACGGCGCCAGGGTCTGCACCAGC
TTGGCGGTGGCCCGGGCATGCAGGCCCAGGCGGTTGCTCACGGTGAGTTCTCGTTCAAGC
ATCGTCGACTATCGCTCCATTACGGGTACCCGCCGCGGCTGTGGCGGGCAGTTGATCCAG
TCCCTGTTCCGGATAATTCATCACCCGCAGCAACATCGGCAGGCTCAGCGCCGACACCCG
GCGAACCGGGGTCCCCAGCCGGGCCAGCTGCCCGGCAAGATTGGCGGGGCTGGCGCCGTA
CAGGTCGGTCAGGATCAGCACACCATCACCCCCGTCAACCCGCCGCAGGGCGGCCGAGGC
GAGCGGGAGCAGGGCGTCCAGGTCTGCGTCGAACGGTACTTCGAAAGCTTCGGTTTTCAG
CGGCAACTGCCGCAGGAGCCGGGTCGCCACGTCAAGCAGGGCGGTCCCGACCCCGGGATG
TGTTACGAGGAGAATGCCACAGGTCATTACTGCACGTTAACAGGTCAAGGTGAATTGGCG
ATAGCAGCAGGAGAGGGGCACTGTGTCCCGTATTCAGCGTTGCTCCCAGGGGAGGCCTTT
TCCGTTGAGAAAGAGATCCGACTCCATCCGTTTTTCGATGCCTGACAGCGATTCATCCAC
GCATGGCGTGGATCCATCGTGTCGACCAGGGTCGACACCCCCCAACAGCGGCAGAAATCT
GTCAGAGGTGGGGCGGTGTGGGTCTGCAGGACCGTTGGCGCCATGGATGGCGCCATCGAG
CCCCCAGGGGTGAGGGCGCTTTGCTTGCGAAGCACTGCTTCGCAAGCGCCCGAACGCCCA
GCCGCCAGCGGCTGGGCCGGACCGCGGAGCGGGGTTCACGGCGTGTCCTGCAGACCCACA
CCGCCCCGCCATCCCACGAAATCCCGCTTCTGCTGTTGCTTCTGCTGTTGCTGTTGCTGT
TGCCGGCCAGCGGCCGGCACTACCGGCGGGTGCCGGGCGCAGCCCGGCCGCCCCCCCCTC
AATCCTGTTCGCGGTGGTACGTCGCCACGTCTTCCCAGCCCATCTCGCGGGCATGCCGGG
CCAGACGCTCGGCCAGGAACACCGAGCGGTGCTTGCCGCCGGTGCAGCCGAACGCCACGG
TCACATAGCTGCGGGTGCCATCACTCAGCTTCGGCAGCCAGGTATCGAGGAAGTCCATCA
GCTGGGCCAGGTAGCGCTGCACGTCCGGCTGCGCTTCCAGGTAGTCGCGTACACCCGGTT
CGCGACCGCTGAGCGCGCGCAGGTCCGGGTCCCAGTGCGGATTGGGCAGCACCCGCGCAT
CGAACACGAAGTCCGCCTCGGCCGGCACGCCGCGCTTGTAGGCGAACGATTCGAACAGCA
GCGACAGGCCGGTGGCATGGTCCATCGTGAACTCGGTGATGATCCGCCGCCGCAGCTGAT
GCACGTTGAGGCTGCTGGTGTCGATCACCGCATCAGCCTCGCGGCGCAGCGGTGCGGTCA
ACTCGCGTTCGCGGGCGATGGCTTCAGGCAGCGACAGGCCCAGCTGGCTCAGCGGATGGC
GGCGGCGGGTGTCGGCGTAGCGCTTGAGCAGCGTCTCGTCGCTGGCTTCGAAGAACAGCA
CCTTCACGTCCACGCCGGCGTCGGCCGCCAGCTGCCGCCAGTCGCCCAGCTGGCTCAGGT
CGGCCTGGCCGCGAACGTCGATGCCTACGGCCAGACGCCGTGGTGCGCTGCCGTCGTGGT
TGGCCAGCAGGCTGCGCACGAAGTCGGGCAGCAGATTGATCGGCAGGTTGTCCGAGCAGT
AGTAATCCTGGTCCTCGAAGGTCTTCAGGGCGACGGATTTACCCGAGCCGGACAGGCCAC
TGACGATGATCAGGGTCGGGGCGGAGGGGGTGACGGTGCTCATGGACAGGCTCTTCGAAG
GGCAGGGAAATCAGGGTGTTCGCCGTTCCAGCAGGTTGCTGTGGCGGGCGATGAACATGG
CTGCCGGGTCGATGCCCTTGGTGCGCAGGATGTGCAGGCGGGTGGCCGCCTCGGTCAGCA
CGGCCAGGTTGCGGCCGGGCATCACCGGCAGGGTGATCAGCGGTACGTCCAGGTCCAGCA
CATGGCGAGTGCCCGAATCGCCGGTCAGGCGCTCGTAGCCATGCGGGGTGGGTTCGGTCA
TCGGCTTGGTCAAGTGGACGATCAGCCGAAGGTACTTGTTCTTCTTTACAGCCGTGTCGC
CGAACATCTCGCGCACGTTCAACACGCCCAGGCCGCGCACCTCCAGCAGGTCCTGCAGCA
GCTCCGGGCAGGTGCCATCGAGTACATCGGGCGCGATCTGGGTGAATTCGGGGGCATCGT
CGGCCACCAGGCGATGGCCACGGCTGAGCAGTTCCAGCGCCAGTTCGCTCTTGCCGGATC
CCGCTTCGCCGGTGATCAGCACGCCGATGGAGTAGATCTCCATGAACACGCCGTGCAGGA
TCACCCGCGGCGCCAGCGTACGCGCCAGGTGGTAGGACAGGTGGTTGAGCAGTTCGTGGC
CGCGCTTCGGCGACAGCCACAGCGGCGTGCCGGATTCGTCTGCGGCAGCGCGCAGGTCTT
CCGGGCAGGCCTGGTTGCGGGTCAGCACCAGCGCCAGCGGGTGCGACTGCATGATCTTTT
CGATGGTCTCCCAGCGCTGGCGCGGTTCCAGCGCATCCAGCCAGGACAGTTCCTCGGTGC
CCAGGATCTGCACCTTGTTGGGGTAGATCGCATTGAGATAGCCGGCCAGCGACGGACGCC
GCGAGACCGTGTTGCCGGCCTCCAGCTCGCGCTTCTCGCCGGACTTGCCGGCAGCCCAGC
GCAGCCCCAGCCGCTCGCGCTGCTGTTCGAACAGTTCACGGGCGGTGATGCTGGTATTCA
TGCGGCACTCGCAGGTGGGGTCATGTCCAGCGCCTCGCGCAGCGCCCGGGCATCGCCCGC
CTCGCGTAGGGCCTGGCGGATGTCCGGCGCCGAGAACAGCTCGGCCAGCTCGGACAGCAG
CATCAGGTGCTGGTGGGTGTAGTGGGCGGGGACGGCCATCGCGAACACCAGGTCCACCGG
CTCCTCGCCACCGAAATCGACCGGGGTGGCCAACCGCAGCAGGGCGCCGCGGGGGCGGTC
CAGGGTCGGCGCGCGGCCGTGGGGAATGGCGATGCCGTGGCCGATGGCGGTGCTGCCCAG
CGCTTCGCGCTGGCACAGGTTCAGATAGATCTGTTCGGCGTTGGCCTGGCGGCAGGCCAG
CAACCCGGCGGCGGCCTGCAGGACGCTGTCACGGTCGGTGGCCGTGCAGAGCTGGGTCTG
CACGGCCGCCAGGAGGTCAGTCAGGGGCATGTCTGCGGGGAACGGTGGCGATCAGCCACC
ATTGTCGCCCACCGGCAGCGGTGCGTGCTGCTGTTTTTTCTCCTTGTGCTTGATCACCAG
ACGGTCAAGCTTGTCCGCAAGCAGGTCGATCGCGGCATACATGGTCTGGGCATTGGCCTC
GGCGTGCAGGGTCTGGCCGGGAATGTTGAGGCTGGCGTCGACGTGGTGTTCGGTCTTCTG
CAGCTTGAGGGTCACCCGCGCTTCGCAGTGCTGGTCGAAGTGCTTTCCGATCCGGGCCAG
CTTCTCCTCAACATAGGACTGCAGGGCCGGGGTGACTTCGACATCTTTGCCAAACGTTTC
GATGCGCATCGGGTTTCTCCTGTGTTCGGATGTGCCAATGAACCTCTCCGCCGGGCGCGG
CGGCGCGTCAAGCGATTCTGACCCTTTCGTGCGAGGCGGAAATGTTCATGGCTTCACGAT
ACTTCGCCACGGTGCGTCGCGCTACTGGAATTCCCGACGATTTGAGCAGGTCAGCCAGCT
TGGCGTCAGAAAGCGGCTTGCGCGGGTTCTCGTCGTCGATCAGGCGCCGGATCATCGCCT
GGATGGCGGTGCTGGACGCCTCGCCACCGCTCTCGGTATCGATGCCCGAGGCGAAGAAGG
CGCGCAGCGGCAGGGTGCCTCGCGGGGTACGCACGTGCTTGCGGGCGATCGCGCGCGAGA
CCGTGGATTCGTGCAGGCCGAGCTCGGCGGCGATCTCGCGCAGGGTCAGTGGACGCAGCG
CCTGCTCGCCGAATTCGAGGAAGCCGGCCTGCTGCAGGATCAGGCTGCGCACGACGCGCA
GCAGGGTGTCACCACGCTGCTGCAGCCCTTTCAGCAGCCAGCGCGCTTCCTGCAGCTGGG
CACGCAGGTAGCCGGCATCGGCGTCGCCACAACGTCGGATCAGCTGTTCGTAGCCGCGGT
GGATCACCACCTTCGGCCCGGCATGCGCGGCCAGCGCTGCGCGCCATACGCCGTTCTGCC
GCCACACCACCACATCCGGCACCACATAGGTGTCCTGCGACAGCGGCGCGATCTGCGTGC
CCGGGCGCGGGTCCAGCGAACGCAGCAGCGCCACGGCAGTCTCGACCTCGTCCAGCGGCA
GCTTCAACTCATGGGCGAGCCCGGTTACGCCGCTGCGCGGCAAACGTTCCAGGGGTCCTG
CGGCAATCTGTCGCGCCAGCAGCAGGCCGGGCGTGTCGCCGGCCAGCACATCCAGCTGCA
GCAGCAGGCATTCGCCCAGCGTGCGTGCAGCCACACCCACCGGATCGAAGCGCTGGATGC
GATGCAGCACGGCGAGGATCTCGTCCTCGTCGGCGTGGATCGCCGGCAACAGGGTTTCAG
CGATGGTGGCCAGCGGCTCGCGCAGGTAACCATCGTCGTCCAGTGCATCGATCAGCGCGG
CACCGATGCTGCGATCACGCGAGGACAGATGCGACAGATGCAACTGCCACAGCAGATGGT
CGGCCAGTGTTTCGGTTTCGGCTACGCGCTCGGCAGCGCTGCCGTTGTCGTCGTCATCAT
CGAAGCTGCCACCGCTGCCGGTCGTCGTCCAGTCCAGTTCGGTCGGCGCCCAGTCGTCGC
CCTCATCGCTGCGCTCTGCAGGCGCTTCGTTGTCGTTGCCATCGCTGCCTTCATTGGCGG
CGCTGCTGTCGTTGCTGTCGGCCCAGTCCAGCAGTGGGTTGCTTTCCACTGCCTGCGCGA
TCTCCAGCTCCAGTTCGGTGGCCGACATCTGCAGCAGCTTGATCGCCTGCTGCAACTGGG
GCGTGAGCACCAGTTGCTGTCCCAACGATGTCTGCAGCCGAGTCTTCATGCCTGTGCCGA
AAGGAAGGAAAGGGACCCGGCGACTGCTTCACAGCTTGAAGGAATCCCCGAGGTAGACGC
GACGTACATCGGCGTTGTCCAGGATCGCCTCCGGCGAACCCTGGGCCAGCACGCTGCCCT
CGGCGAGGATATACGCGCGGTCGCAGATACCCAAGGTCTCGCGCACGTTGTGGTCGGTGA
TCAGCACGCCGATGCCACGCTGCTTGAGGTGGGTGACGATGCGCTGGATCTCGCCGACCG
AAATCGGGTCGACACCGGCGAACGGTTCGTCGAGCAGGATCAGGCGCGGTTGTGCGGCCA
GTGCGCGGGCGATCTCGCAGCGGCGGCGTTCGCCACCGGACAGGCTGGCGCCGAGCTGGT
CGGCGACATGGCCCAGCTGCAGTTCGTCGAGCAGGCCGTTCAATTCGCGCTCGCGGCCGG
CCGAGTCCAGGTCCTCGCGCAGTTCCAGCACCAGGCGGATGTTGTCGGCCACGGTAAGCT
TGCGGAACACCGACGGTTCCTGCGGCAGGTAGCCCACCCCCTGCTTGGCGCGGGTGTACA
TCGGGTCGCCGGTGATGTCCTTGCCGTCGAGCACGATGCTGCCGGCATCGGCGGCCACCA
GACCGACGATCATGTAGAAACAGGTGGTCTTGCCGGCACCGTTGGGGCCGAGCAGGCCGA
CCACTTCACCCGCATCGAGGGTCAGCCCGAAGTCCTTGACCACTTCGCGCTGCTTGTACT
TTTTGCGCAGGCCCTTGGCGACGAGCATTACTTCCTGCTCCCGGCCGGCTGTGCCGGCGT
GGTGGCCTTGGGCTGTGCCGCAGGCGCGGCCGGGGTCTTGTTCTTCGGCGGGATGACGGT
ACGCACGCGGCTGCCGTCACCACCGGAGTTCATCTCGCCGGTGCGGGTGTTGTAGACCAT
GCGCTGGCCGGCATTGGTGCCGCGCGCGCTGGTGACCTTGTAGTTGCCGGTCAGGGTGAT
GATCTCGGTCTTGATGTCGTAGTCGATGCGATCAGCCAGCGCATCCATCCAGGTGCCGTC
ATCAAGCTGCTGCTTCATCTTGGCCTGCTTGCCGGTGAACACCACGCGCACGGCCTCGCC
GTCCTTGAGGTAGATCTCGGCCTCGGACGAACGCAGGTCCAGCGTGCCCTGGGTGATGAT
CACGCCCTGCGACAGTACGGTCTTGCCGTCGCCGGTGAGCATGCCGGACTGGGCGCCGGA
ATCGATGTGCATGTCTTCGTTGCGGTCGGTGGACTTGGCGAAGGCGGCGCTGGGGACAAG
AAGACCGAGCGCGAGTACGGCGGCAAAGGGAATCTTCATCGGGGTCCGTTCTACCGGTGG
GGGCCTGCCGGGCGGGCCGGGGGCGGAGGGTGGGGCTGCCGGCCCTGCGCCTGTCCGGAG
ACGTCGCGGGCTGGCGGCGGAATCAGCGTTTGGGCGTGTAACGGCCCTTGGACTGGCTGA
GGAAATGATACGTGTTGTTCTTCGAATCCACTTCGAAGCCGACGCCGGACTGTTCCATGC
CCGGGCGGGTCATGGTCACCAGGGCGTCGGTACGGGCGCGGTTCTCCTTCGGGAACACAT
CCAGGTGGTCGGTGCGGAAGGTGGTCGGCACCACGCCCGGGCCCGCCGGGCTGTCGCCGG
CAACCTTGCCGCGCAGCTTCATCTCGTCGCCCTTGGCGCTGAGCCAGCCGGTCTCGGCAC
GTAGCGTCCAGTGCTTGCCATCCTTGTCCGGCATCTCGAACAGCGGGGTGGCGATGTTGA
TGGTCTGGTCGCCGCGCTGGCGCTCCAGCCGCGGTGCGCGCAGGGTGGTCGATTCCTTGC
CGTGCTCATCCAGGGCAACGATCTGGAAGTCATGCAGGATGTAATCCACGCCGATTTCCT
GGCCTCCCGTGGCTGGACCCTTGTCGCGGTTGCGCAGCGCCGCCCAGCTGCTCAGCAGGG
CGGCCAGCAGCAGGCTGATGCCGAGCACGGTGCGCCAGTTCAAGGTGGGCAGGTTCATGC
GCCAAACCTCGCCAGCACCGCATCCGCGCGGCCCTGGGCGGCCAGCAGGATGTCGCACAG
CTCGCGCGCGGCGCCACGGCCACCCTCGGCGCGGGTCTGCCAATGCACGCGTTCGGCGAT
CCACGGATGGGCATTGGCCGGGGCCACCGCCAGGCCGACCGCACCCAGCGGCGCCAGATC
GGGCAGGTCATCGCCCATGAACGCCACCTGTTCCAGGCCGATCCCGTGCTGCGCGCACAG
CGCCTGCACGCTGGCCAGCTTGTCGCCCACGGCGATCTGGGTATCGATGCCGAGGTCGGC
GCCGCGCTTGAGCGCGGACTGGCTGTTGCGCGCGGTGATCAGCACGGGGTGGATACCGTG
CTGCTGCAGCAGTTTCAGGCCCAGGCCATCCTGCACGAAGTACGCCTTGCTCTCGTTGCC
GTCCTTGTCGTAGTACAGCCGACCGTCGGTGAGGGTGCCGTCCACGTCGAAGCAGGCCAG
GCGGATCTGGGCCGCAGCGGCATGCAGGTGGGCGGGGAAGGCGGGCAGGGGGGACCAGGG
CATCAGGGTGGAAGGCTCGTTATGGGCAGGTGCGGCGTTACAGACTGAATGGGGTCTACG
GACTGTCGGTTAAACCACCCGGGCCCGCAACAGGTCATGAATGTTCAGCGCGCCAACCGC
GCGGCCCTGGTCATCAACCACGATCAGGCCGGTGATCTTGTGGGTCTCCATCAGGCGGGC
GGCCTCGACCGCCAGCTGGTCGGCGCCGATGGTGCGCGGGTTGCGGGTCATCACGTCGGC
GATCTTCGCGGTGCGCACGTCCAGCGCGCTGTCCAGCGCACGGCGCAGGTCGCCGTCGGT
GAACAGCCCGATCAGCACGCCGTCGGCGTCAACCACGGCGGTCATGCCCAGCCGCTTGCG
GCTCATTTCCACCAGCGCCTCGCTGAGGCTGGCGTCGGCGCCCACGCTGGGCAGGTCGTC
GCCGGTGTGCATGACGTCGGTGATGTGCAGCAGCAGGCGACGGCCGAGGCTGCCGGCCGG
GTGCGAGCGGGCGAAGTCATCGGCGGTGAAGCCACGTGCATCGAGCAGGGCCACGGCCAG
TGCATCGCCCATCGCCAGCGAGGCGGTGGTGCTGGAAGTGGGTGCCAGCGCCAGCGGGCA
GGCCTCGGCCGGCACGCTCACGTCCAGATGGATGTCGGCGGCGGCGGCCAGGCTGGACTG
CGGGCGGCCGGTCATGGAGATCAGCAGGTTGCCCTGGCGCTTGAGCACCGGCAGCAGCAT
CAGTACCTCGTCCGATTCGCCCGAGTAGGACAGGGCCAGCACGACGTCGTCCTCGGTGAT
CATGCCCAGGTCGCCGTGGCCGGCTTCACCGGGGTGCACGTAGAACGCCGGCGTGCCGGT
AGAGGCCAGGGTGGCGGCGATCTTGCGCGCGATATGCCCGGACTTGCCCATGCCGGTGGC
GACCACCCGCCCGCGACTGGCCAGAATCGCCTGGCAGGCCTGCTGGAAGGCCTCGCCGAG
GCGGTCGGCCACGGCATCCAGGGCCTGCCGCTCGATCTCGAACACGCGGCGGCCACTGGC
AACCAGGCCGGCAGGGTCGACGGAACGGGGGGGCAACAGGGATTCGGCCATGCGGACGCC
ACGCAGCGGAAGTAGAATGGACCCACATTTTATTAGGAAAGCCCGTTGGACGCCGACACC
ATCCGCAATCTGATCGAAACCGGCCTGCCCGGCGCCCGCGCCGACGTGCAGGGCGACGAC
GGCGTGCATTTCGAAGCGACCGTGGTCTGCGAGGCCTTCGCCGGCAAGATGCCGCTGGCC
CGCCACCGCATGGTGTATGCCACCCTGGGCGACCTGATGGGCGGCGCGATCCACGCGCTG
GCGCTGAAAACCGTGACCCCGGCCGAAGCCGGCTGAACCGCAGAAGATCCCGAATACATG
GCCAAGATCGTTGTGACCGGCGGCGCTGCGCTGCACGGTGAAGTGAGCATCTCCGGCGCC
AAGAACGCCGTCCTCCCCATTCTCTGCGCGACCCTGCTGGCCGATGCGCCGGTGGAGATC
ACCAACGTGCCGCACCTGCACGACGTGGTCACCACGGTGAAGCTGCTCGGCGAGCTGGGC
GCCAAGGTCACCATCGACCAGGGCACGCTGTCGCGCGGCAGCGCGATCGTGGTCGACCCG
CGTCCGGTCAACCAGCACGTCGCACCGTATGAGCTGGTCAAGACCATGCGCGCCTCGATC
CTGGTGCTGGGCCCGCTGCTGGCCCGCTTCGGCGCCGCCGAAGTGTCGCTGCCGGGCGGC
TGCGCGATCGGCTCGCGACCGGTCGACCAGCACATCAAGGGCCTGCAGGCGCTGGGCGCC
GAGATCGTGGTCGAGAACGGCTTCATCAAGGCCAGCGCCAAGCGCCTGAAGGGTGGCCAC
TTCACCTTCGACATGGTCAGCGTCACTGGCACCGAGAACGTGCTGATGGGCGCGGTGCTG
GCTGAAGGGACCACTGTCCTCGACAACTGCGCGATGGAACCGGAAGTGACCGACCTGGCG
CACTGCCTGATCGCGCTGGGCGCGAAGATCGAAGGCCTGGGCACCGCCCGCCTGGTGATC
GAGGGCGTCGAGCGCCTGTCCGGTGGCCGCCACGAAGTGCTGCCCGACCGCATCGAGACC
GGCACCTTCCTGGTGGCCGCAGCGATGACCGGTGGCAAGGTCACGGTCAACCGTGCGCGC
CCGAACACCATGGACGCGGTGCTGTCCAAGCTGGTCGAGGCCGGTGCGAAGATCGAGACC
ACCGACGACAGCATCACCCTGGACATGCAGGGCAGGCGGCCGAAGGCGGTCAACCTGACC
ACCGCGCCGTACCCGGCATTCCCGACCGACATGCAGGCGCAGTTCATGGCGCTCAACTGC
GTGGCCGATGGCGTGGGCGTGATCAACGAAACGATCTTCGAGAACCGTTTCATGCACGTC
AACGAACTGCTGCGCCTGGGCGCGGACATCCAGGTCGAAGGCCACACCGCCATCGTGCGT
GGCAGCGAGCACCTGAGCGGCGCACCGGTGATGGCGACCGACCTGCGTGCGTCGGCCTCG
CTGATCCTGGCCGGCCTGATGGCCAGCGGGGATACCACCATCGACCGCATCTACCACCTT
GATCGTGGCTACGAGAACATCGAAGAGAAGCTGTCTTCACTCGGCGCCACCATCCGGCGC
GTGCCATGATCCTGCGCGGCAAGTTCAGCCCGCGTCGCAAGGCGCTGCTGGCCCTGGTGC
TGATCGTGCTGGCGTGGCTGGGCTATGCCTGGTACGCCAACATCGCGATCACCCAGGGCA
TCGAGCAGAAGGACATGGACTGGAACGGCGACGGCACGGTCACGCGTGACGAGATCATCG
AGTCGTTCTATGCGGTGGCGGTGAACGACAGCCAGGACGGCAACCGTCATTGCCGCACCT
TTGTGTGGCGCAGCACCGGCGAGCAGATCCGCGTGGACTGCCGCACCGAGTTCAAGCCGG
CGGCGGCCGAGGAAAAGAAGTAAGAAAAAACGCCCGCGAAAGCGGGCGTTTTCTTTTCGC
GGGGCCCGGGGTCGGGTCCCTTTCCATCGGAAAGGGCTCCGACCCCAGCCACATAACCGG
GGTCAGAGCCCATCCCCTAGGGGATGGGATCCGACCCCGGCACTCAGTTCATCGCCTTGA
TGGTCAGGTCCAGCGCATCGCGGCCGCTCTCACGCTGCAGCATGCGCGCCGGCACCGGGA
AGTCCGGCACGATCCAGGCGATCAGCTCCTTGTTGCCATCGGCGCGCGAGACCTTGGTGG
CCTCGTAACTCTTGCCGGCCACGGTGATCGATTCCTTGCCGATCACGCGGTAGGTCATGT
TCTTGATCCGGCCTTCGTCCACCATGCGATAGGTCAGCGGCTTGCCGGCGGCCAGGTCAC
GGGCGATCGCCAGGTTGATCAGCAGCGCGTCCATGTCGCCTGCTTTCAGCGCGATGGGGC
CCGCACGGTCCGGCTTGATGTCGCCGGTCCAGGTGGCCTGGTTGCTGGTCCAGTTGTAGT
TGGCCTGCACGTTGCGCTTCTTCACCAGCAGTGCCGAACGGTCCTGGCTGCTGAGCGGGC
GCAGCTGGCCACGCACTTCCTCGAACACCGTGCTCTGGCTGAGGTCGGCCAGCTGGTTCT
TCACCTGCAGGCTGTAGCGCCATTTGTTGCTGCCTTCGCTGGCCAGGGTCATGGTGCCGT
TGGCCTGCATGCCCATGTAGCTGGCCAGGTAATCCGCCTTGAACGGTTCCAGCGCCATGG
CCGGCAGGCTGGCCACGGTCAGGGCAGCGGCTGCGATCCAGGTGAGGGGGCGGGTCAGGG
TATTCATGCTCAGACTCCTTGGTATTCGATCAGGCGCAGGTCGACGCGGTCTTCGCCGTC
TTCGCGTTGCAGGATGCGCACCGGGGTGGGGACACCGTTGGCGATCCAGAGAATGGTTTC
GTTTCTGCCACCGTTGGTCCGGTAGACCCGCAGCGCGTTGTAGGACAGGTCGCCGACCTC
GACGTTCTCGGTCTGCGGCGCGGCCTGGTAGTCGTGTTCGCGGACCTTGCCCATGTCCAC
GTAGCGGTAATGCATGGTGGCGCCCGGACGCGCATCGCGCATGATGGCCAGGTTGATCAG
CAGCGCGCTCTGGTCGCCGGCCCGCAGCGGGATCGGCTGCGCGCGCTCCTTCTTGACGTC
GCCGGTCCATTGCGCGGTGCCGGCCTGCCAGTTGTAAGTGCCCACGGCCTTCTTGCCCAG
GAACAGGCCCTTGCGCACCGTGCTCTGGCTGAGCGGTGCGTAGACGCCACTGCGCTCCTC
GAACACCGTGCTCTGCTCGATGTTCAGACCGAGCACGCTGGCAAAGCCGCGGCGGCCGAC
CACCTGCATGTCCACGCGCCACTGGCTGCCGCCGGTGTGGGTGACCTGCATGCTGGCATC
ACCCGCTTCCTTGCCCTTGTAGAAGGCCTGGTAGTTGGCGGTGAACGGCTGCAGCGGCGG
CGGCTCCCAGGCCAGTGCCGGCAACAGCGGCACACTGGGCTCGTTCGGTGGCAGCGCAGC
GGGTGTGGGCGGCGGTGAAGCCGCAGGCGGCTGCGCCTGGCCCCAGCCCACAGCGGGAAG
CACGGCAAGCGACAACAGCAGTGAAGTGGACAGCAGCGTCGTGGTCTTCATGGAGGACAG
GAACCGCAGGAGGGGGCAGGATGCCAGCCCCGCAGTCAGCGGGGCGTGTGCAAGAGCGTT
ACCGGTTCAGGTTTCCGGCGGAATCTAGGGCCAAGGGGCTAAACAGGGGGTGACCGTCCA
GCCAGGGCTGACCCTCCCGTTCAGCCAGGCGGCCCTCGCGCAGCAGCTGCAGTGTGGCGA
TCAGCAGCGGATGCTCCACCGCAAGCACGCGTGCGGCCAGCGCCTGCGCGTCATCGCCGG
GCCGCACCGGCACGCGGGCCTGCGCCAGGACCGCGCCGGCATCCAGTTCGGGGACCACCA
GGTGCACGCTGGCGCCATGCTCGGCGTCACCGGCCTGCAGCGCCCGCGCGTGGGTGTCCA
GGCCCTTGTGCAGCGGCAGCAGCGACGGGTGGATGTTGACCAGGCGGCCATCGAAACGCT
GCACGAAGGCCGGACCAAGGATGCGCATGTAGCCGGCACAGACGATCCAGTCCGGCTGTA
CCGCGGCAAGCGCATCGCCGAGCGCCTGCTCGTAGCTGGCGCGGTCGCTGAATTCCTTCG
GTGCATGCGCCCAGCGCAGGCCGGCATCGACACGCAGCAGGGCCTCTGCGGCGGGGCGGT
CGGAGAACACGCCGACCACCTCGGCCGGCAGGCGGCCGCTGCCGATCGCGTCGAGGATGG
CCTGCAGGTTGCTGCCGCGGCCCGAGGCGAGCACAGCGATGCGGGTTGGGGCGGTCATTG
CAGGGAACTCCGGCGGATCAGAGGCCAGGTCAGCAGGCTGCCGACGGTCGCCATCAGCAT
GTCGGCATGCGCATCCCACATGTCACCCTGCTGGCCGTTGTAGGCTTCGGCGGCATCCGG
CGACAGCGCCAGCGCGATGGCCCATTCGAACCATTCGTAGACCAGGCTGGCACACATCAC
CGTCATCACCGCCAGGGTGAAGGCCTGGCCCAGGCGCAGCGCCGGCCACGCATGACGGGC
CAGCTGCAGCAGTGCGGGGGTGAAGCAGACGCCGAACAGGAAGTGGATGAGGCGGTCGAA
ATGGTTGCGCTGCCAGCCTAAGGCCGCATTCGGCGACCAGCCGGTCAGCATCTGCGCCCA
GGCGTCGTAGGGCACGTTGGAATACAGCCAGCGCGCCGCCACGCAGTGCAGGGCGATGAA
GCCGCAGATGGCGATGAAGGCGCCGTTGCCCAGCCAGCCGCCGCGGCGGTCGACCCACAG
CAGCGCGGCCAGACCGACCACGGTCAGCGTGCTGTGCAGGGCCTGCTCGATGGGCCACAG
CGGGTGGATCCAGCTGATCGCGAAGACCGCCAGTACGGCAGCGAAAGCCCACTTCTTCGG
GACCGGGAAGCGGCGGGTGGTGGGCGAATCAGACGTCGGGAGGGCAGGCGCGGACATGGG
AAATCGATCAGATGAGGACGGGGCGTCTGCCGGCAGGTTCAGGCACTGAGGTGATCACCG
CGGTCGAACAGCGCAGCCATCTCCGGCTTGGACAGGAACACCCAGGCATAGGCGGCCAAC
GCCATGCCCAGTGGTCCAGCCAGCACGCCCAGCCACGCCGCGCGCTGGCACCAGGCCAGC
CCGGTGCGATGTGACAGCTGGCGCGCGGTGTGCAGCTGCACGAACCCCAGCACGGCGGCC
AGCACGGCGATGGACGCATAGACCGTGGTCAGCATCCAGGCATCCTCCAACCCGCGCGAC
TGGGCCACCCAGCCGCTGAGGCCGAGGAGCGCCACTGCGGCGACCCAGTGGAAACCGGCC
AGGGCGTAGAACAGCACTCTCAGTGTCTGCAGATGGCTGGTCAGCTGCAGCTGTGCCAGG
GTCTGATGCGGCAGCGGCGGTGGATTGCCGGAGGCGGTCATGCGGTCGCGGCGGGAAGGT
CGAAGGCGGCCTTGACCTGCGGGCGCAGCAGGGTGATCAGGCTGAACACCCCCAGCACCG
TGCCGACCGGCGTGAACAGGCAGGCCAGGCCAGCCGCGATCAGGCACAGCAGATGGCGAC
GGCGGCGGGACAGGCAGCGGCCGGCATAGGCCACGAACGCGCCCAGCGTGATGCCACCGA
ACACGACGACGCAGCCGAGAACGGTGAACACCCAGCCCATCAGGCGCTGTTCCTCCAGCG
AGGAGGGCTCGCCGCCGGACTTCATCGGCAGGCTGCCGGTCAACGCGGCGATGCCGATCA
CGATGTGCAGGATGAAGATCAGCGAGAACAGCACGATCAGGCCACCGACCACGTAGTGTG
CGATGGCCAGCATGCGCAGGTGGTCGGCATCCTGCGCGCTGAACGGCGGTACCGTCGCCA
GCGGCGGCGGCACGGGGGCGGGCGACAAAGGGGGCGTTGCGTCCATGCGGGGCTCCTGGG
TTGCCGGCGTCAGCCGATGTGGACGCGTTCGGCGCCTTCGGCGGTGACCACCTGGCCGAT
GGTCCAGTGCTCCAGGCCCTGCGCCTTGACTGCATCGGAAACGGCAGCCACCTGGTCCGC
TGCGACGATCAGCACGAAGCCGATGCCGCAGTTGAAGGTGCGCCACATCTCGCTGTCGGC
CACCGCGCCTTCCTTCTGCAGCCACTGGAACACCGGCGGCAGGGTCCATGACGACGCCTG
GATGTCCAGGCCGAGGCCGTCGGGCACTACGCGGATGATGTTCTCGGTCAGGCCGCCGCC
GGTGATGTGGGCCATGCCATGGATGGCCTCGCCGTGCGACTTCAGCAGCGACAGGATCGG
CTTCACATAGAGGCGGGTCGGTGCCATCAGCGCATCGACCAGCTTCACGCCGCCTTCCAG
CTCCAGATCGGCCGGGCGACCGGCGCGGTCGTAGATGCGGCGCACCAGCGAGTAGCCGTT
GGAGTGCGGGCCGGAGGAGGCGATGCCGATCAGCACGTCGCCGGCGGCCACGCTGGCGCC
GTCCTTCAGCTCGCTCTTCTCCACCGCGGCGACCGTGAAGCCGGCCAGGTCGTATTCGCC
GGGGGCGTACATGTCGGGCATTTCAGCGGTTTCGCCGCCGATCAGCGCACAGCCGGCCTC
GGTGCAGCCGTTGGCGATGCCGCCCACGACCGCTGCGGCGGTGTCGATGTCCAGCTTGCC
GGTGGCGAAGTAGTCCAGGAAGAACAGCGGTTCGGCGCCCTGCACCAGCACGTCGTTCAC
GCACATGGCGACCAGGTCGATGCCGATCGTATCGTGGCGGTTCAGCTGGTGGGCCAGCTT
CAGCTTGGTGCCCACGCCGTCGGTACCCGACACCAGCACCGGCTCGCGGTACTTGTTGGA
CAGGTCGAACAGGGCACCGAAGCCACCCAGGCCGCCCATCACTTCCGGGCGGAAGCTGCG
CTTGACCAGGGGCTTGATCCGCTCGACCAGCGCATTGCCGGCGTCGATGTCGACCCCTGC
GTCACGGTAGGTGAGGGGGGAGGGGGCGGAAGACGGGGTGTTGGTCACGGGCGTCGGCGC
TGGCAGGGGTTGAACGGGCGATTTTAACAGGCCGCATTGGCGCAAAGGCCGTATTCGGGC
AACAATTCCCCCGGATACGTCGAGCCAATGGATGTCCTGATGCGCCGCAGCCTGATTCTG
ACCCTGCTCCTTGCGCTGAGCCTGCCGGTGGCCACGATGGCCCAGAGCGGCCTTCGCACC
GAGGGTGATGTCGCCACCGCCAGTGGCGCGTACGAGGCCGAAGTGCCCGTCAACAGCCAA
GCCGAGGCCGATCGCAACGGCGCCCTGGCCCGCGCCCTGAGCGTGGTACTGGGCAAGCTG
TCCGGCGACCGCAGCGTGATGTCCCGCCCCGGCGTGGTGCAGGCGCTGCGCAACGCCAAG
GACTACGTGGCCAGCTACGACTACAAGCAGGACCAGAGCGTGGGCGCCAGTGGCGCCCCC
AGCTTCCGTACCCTGCTGGTGGCCCGCTTCCGCGAGGATGATGTCGACTCGCTGGTGTCG
GCGCTGGGCCTGCCGCTGTGGCCGCAGCCGCGACCGAAGCCGGTGCTGTGGCTGGCTGTC
GACGATGGCAGTGGCCCGCGCCTGGTCAGCGTGCAGCAGGCCAACGCCGCCCGGCCGTTG
CTGAACCGCGCCATCGAGCGCGGCTACAAGCTGGGCCTGCCCAGTGGTGGCGCCGCCGAA
CAGGCGCTGGCGGGTGCGATCTGGCGCCAGGACAGTGCCGCCGTGGCCCGTGCCTCCTCG
CGCTACTCGCCGCCGATGCAGCTGATCGGCAAGTTGTACCGCGCCAATGGCGGCTGGCAG
GCGGACTGGGTGTTCGTCGACAACGGCCGTGAACTGAACAAGTGGACCAGCAAGGACGCC
AACGCCATGCGCGCGATGGCGGCCGGTGCCGACGGCGCCGCCGATGCGCTGGTCAAACGC
TATGCCAAGGCCGGCGCCGCCGTCGGTCAGGCCGGGACCTACCGTGTGGTGGTCACCGGC
ATCAACAGCGCCGACGACTACCTGCGTCTGGCCGCCGGCCTGCGCGAGGTGCCGGTGGTG
CGCAATGTCACCCCCCTGCATGCCTCGGCTGGCCAGCTGGAGCTGAACCTGGAGATGACC
ACCGGCCTGGCCGGCTTCAACCGCATGCTGGGCGACAACGGCGTGCTGGCGCCGAGCGCT
CCGCTGCCGGCCCTGCCCGCTCCGATCGACGACACCACCGGTACCCCGGTGGCCGCCCCG
GTCAGCAACGAGTACCGCCTGCGATGACTCTGACCCCGGAAGCGGAAATCGCGCAGTTCC
TGCGCCGCCTGAAATACATCCTGTTCGCCGGCCTGATCGGCTGGGTGGTGTGGCTGCTGG
CGCCGATCCTGACCCCGTTCGTGCTGGCGCTGGCGCTGGCCTGGCTGGGTGACCCGCTGG
TGGACCGCATCGAGGCCACCGGCCGCTCGCGCATGACCGGCGTAGTGCTGGTGTTTGCGG
CGATGGTGCTGGTGATCGTGGCGCTGCTGCTGGTGCTGGTACCGATGATCGAGCGCCAGA
TCACCACCCTGATCGCGGTTGCCCCGCAGGCACAGGCGTGGCTGATGGAGAAGGGGATTC
CCTGGTTCGAGCAGAAGACCGGCCTGGAAGTGATGCAGTGGCTGGACCCGGACCGCCTGA
TCGAATGGGTGCGCAGCCACTGGCAGCAGGCCGGCGGCTTCGCCACCACGTTCATGGGCT
ACGTCTCGCGCTCCGGCTTCGCGATGGTGACCTGGGTGGTCAACATCCTGTTGCTGCCGA
TCCTGGCGTTCTACTTCCTGCGTGATTGGGACAAGCTGGTCGAGCGCGTGGCGTCGGTGA
TTCCGCGCAACCACATTGGCACCATCAGCGCGTTGGCGCGTGAGTCCAACGAGGTGCTGG
GTGCGTTCATCCGCGGCCAGTTCCTGGTGATGCTGGCACTGGGCGTGATCTATGCCGGCG
GCCTGTCGCTGGTCGGTCTCAAGCTGGGCCTGCTGATCGGCCTGATTGCCGGTCTGATCA
GTTTCATCCCGTACCTGGGCGCGACCACCGGCGTGCTGATGGCGGTGATCGCCGCGCTGG
TGCAGGCACAGGGCTTCGACCTGAAGCTGCTGATCCTGGTCGGCGTGGTGTTCACCGTGG
GCCAGCTGCTGGAGAGCTACGTACTGACCCCGCGCATCGTCGGCGACAAGATCGGCCTGC
ACCCGGTGGCGGTGATCTTCGCGGTGATGGCCGGCGGCCAGCTGTTCGGCTTCCTCGGCA
TGCTGCTGGCGCTGCCGGTGGCGGCGGTGACCAACGTGCTGCTGCGCTACGCGCACCAGC
GTTACCGCCAGAGCGAGCTGTACGTGGGCGAGAAGCCGGCAATCGTGCTTGACGGCGTGG
TCGATGCGCCCCATATCATCGTTCCGAACGAAAAAGGCCCCGACCTGAAGTGATGGGTGT
GCCGCAACTGCCGCTGGCCCTGCATTACCCGCGGGACCAGCGCCTGGAGACCTTCATCGG
CGCGCCGGATGGCGCGCTGGCGCAGCTGCGCGCGATCGCGGTGGGTGCCAGCCACGATTG
GGTCTACCTGGAAGGTGCGGCGGGCACGGGCAAGACCCACCAGGCGCTGGCGATGTGTTC
CAGCGCCGAGCAGGCAGGGCGCCTGCCGACCTATGTGCCGCTGGCCAGTGCGGCCGGCCG
CGTGCGTGCGGCGCTGGATGGGCTGGAAGCGCGCGAGCTGGTGGCGCTGGACGGCCTGGA
CGAGGTTGCCGGCAACCGCGACGACGAGATCGCGCTGTTCGATTTCCACAACCGCGCGCG
CGCTGCAGGCGTGACCGTGCTGTACACGGCGCAGAAGGCGCCGGAAGCGCTGGGCCTGGT
GCTGCCGGACCTGCGTTCACGGCTGGGCCAGTGCGTGCGCGTGCTGCTGCAGCCGCTGGA
TGAGGAGGGGCGGGCAGCGGTGCTGCGCGAGCGCGCGCTGCGGCGTGGGCTGGCGATCGA
CGAGGCGGCCATCGAGTGGCTGCTATCGCACACCGGGCGCGAGCTGGGTGGGTTGATCAC
GCTGCTGGACTGGCTGGACCGCGAGTCGCTGGCGGCGAAGCGGCGGATCACCGTGCCGTT
CCTGCGCCAGGTGCTGGAAGAAGGCCGGCCCCGCTACTGAGGGTGGGGTTTGTTTGCAGG
GCTGCGCCCTGCACCCGCCGAATCAACGTCAACGTCAAAAGCTGGCCATCTCCGTGGGAT
GGCGGGGTGGGTCCGGTTGCGGGGGACGCTGCAAGTACGTCCCTGTAGCTCGGTCGCCGC
ATCCATGCGGCTCACGCCCCCGCAACCGGATCCACCCCGCCTTCGACAGGTTCCCGCGAT
CTGCCGGGACTGCGCACTGCACTGCTGACTGCTGACTGCTGACTGCTGTTGGTGGGTGTC
GACCTTGGTCGACACGTGTCTTGCTTGTGGTGGGTGACGACCGTTGGTCGTCACCAGAGC
AAGCGCAGCGAAGCGACCCGCTTTTGCTTTTCTTTCTTTCTTCCGTGGCTGGACGCCCAC
GGAAACTGTCAGAGGCTGGTCGGGTGGGCCATGCAGGGGCGTTGGCGCCATGGATGGCGC
CATCGAGCTTACAGGGACGTACTTGCAGCGTCCCCTGCATGGCCCACCCGCCCGCCCAAG
CACGGCTTTTGATCTGAGCGACCAGCCACGAGGGGCTCAGCCGTTCGCCGCCAACTCAGC
ATCCAGCGCACGCAGGCGATCCACGGTGCCGACATCGGTCCAGCGCCCGCGATGGTGCTG
CCCGGTCATCAATCCCTGCGCCATGAAATGCTTCTGCAACGGCACCACCGAGAACTTCGG
CGGCAGCCGCTCGCTGCCCGGCGCCTCGCCGATCACCGTGCGCCAGTCGGCCACGATCGA
AGGACGGTACACGCCGATGCCGGCATAGGTCAGGCACGGTCCTTCGCGATCGTGGTGCAG
CACCCCCTGCGTATCGAGGCGGTAGTCACCGTGCGGGTGCTGAACCGGATTGTCGACCAG
CACCAGGTGCGCCTGGCCCTGCGGCTCGCGCGGCAGCGTGGCGAAATCGAAATCGGTCCA
GATGTCGCCGTTCACCACCAGGAACGGGGCATCGCCCAGCACCGGCAGGGCGTTGAGGAT
GCCGCCGCCGGTCTCCAGCGGGGTCGCTCCTTCGTACAGGAAATGCAGGTGCAGGCCCCA
TTGGCTGCCATCGCCCAGCGTCGCCGGGAACTGTTCGGCCAGCCATGCGGTGTTGACCAC
CACCTCGCGCACGCCGAGTGCGGCCAGGCGTTCCAGGTGCCAGACGATCAACGGCTTGCC
AGCTACTTCCAGCAGCGGCTTGGGCGTGTGCAGGGTCAGCGGGCGCATGCGCTCGCCGAG
GCCGGCGGCAAAGACCAGCGCCTTCATCGGGCCACGCGCATCGGTGCACCCAGCTCGGCC
AGCGCCGGCTTGATGCGCTCGTCCAGCAGCTGCTGCAGCGGTGCCAGTTCCCGATAGCGC
GGCAGCACTTCATCCAGATAGGTGATGAAGCGCGGTGCGTCGTCGAGGTAATGGCCCTTG
TTGTCGCGGTAACGCAGCCGGCAGAACAGGCCCAGGATCTTCACGTGGCGCTGGATGCCC
ATCCAGTCGGCATCGCGCAGGAAGGTGGCGCGGTCGGGCACCGGCAGGCCGGCGTCGCGG
GCGCGCTCGTGATACTGCGCCAGCCATTCGTCCACGCGTTGCAGTGGCCAGCTCAGGAAG
GCGTCCTTGAACAGGCTCACCGCATCGTAGGCGATCGGGCCGCGCACCAGGTCCTGGAAA
TCCAGCACTGCGGGACCATTTTCGACCGGCATCAGATTGCGCGGCATGTAGTCGCGGTGG
GTCATCAGCTGGGCCTGGCCCAGCGCGTTGTCCATCAAGCGGCGGTGTACCAGCTGCAGC
CCTTCGATCTCGCCGCAGTCCAGCTCCAGGTTCAGATGGCGCTGCAGGAACCATTCGTCG
AACAGGCCGGCATCGCGCTGCAGCAGTGCTTCGCCGAACTGGCCGAAGTCGGTCGGCACC
GGGATCGCCTGCAGACGCAGCAGCTGTTCGATCGAACGGCCGAACCAGTCGTCAGCGTTG
CGCTCATCGAGGATCCTGGCCAGGGTCGGGCCACCGAGATCTTCCAGCAGCAGGAAACCG
GCATCCAGATCCTGCGCGAGCAGGGCCGGCACACGCAGGCCGTGGTCGTGCAGCAGGCCG
CGCATGCGCAGCCACGGCCGCGGATCTTCCAGTCCCGGCGGTGCATCCATCACGATGTGG
CTGCCACCGGTGCTGGTGGTACGCCAGTAGCTGCGCATGCCGGCATCGACCGAGGCGCGT
TCGACCACCGCGCTGGCATCATCGAGCTGGGTACGGGCCCACTGCAGGCGCTGCGCGCTG
CGCTGGGGATCGGAGGCGGGTTCGGTCATGCAGGCATATCCGGGCGCGCCGGGCGCGCCA
ACGTCGGGAACAGGAAGGGAAGGAGGGACGGGGTCAGCGACGGCCGCTGAACAGGCGCAG
CACGGCCAGCACGGCCACCGCACCCACTACCGCACCGAGGAAACCGGCCGGCTCACCGGG
GGCGTACCAGCCCATGTACTGGCCGAACCAGCCGGCCACCAGGGCGCCAAGGATGCCCAG
CACGATGGTCAGCAGGCAGCCCATGCGGTTGTTGCCGGGCATGAAGAAACGCCCGAGCAG
GCCGACGAAGAAGCCGACCAGGATGATGTAGAGCCAGCTGCTGCTGCCGAACAGACCATT
CATGCGCGCGATTTCCGCCAAGGGTGGACGCAGCCTAGCAAGGCCAGGCTGCGTCCGTCA
CGGGTGCCGGATCAGCAGCAGCCGTGGTCGCCGTGGCGGGTGCCGCTGTCGGCAGCCACC
GGCGAACCGCTGGTCTCGCCGCGCAGGCTGGCCGCGTAGTGCTCGCTGATCACCTTGGAC
ACGCAGGCGGTGACCTTCTTGCCCATCGGGATGTGCAGGAACTCGTTCGGGCCGTGCGCA
TTGGAGTGCGGGCCGAGCACACCGGTGATCATGAACTGCGCGCCCGGGAACTTCTCGCCC
AGCATGCCCATGAACGGGATCGAGCCGCCTTCGCCCATGTACATCGCCGGCTTGCCGAAG
AAGGCCTGGCTGGCGTCGTCGATGGCCTGGGTCAGCCACGGCGCCATGGCCGGGGCGTTC
CAGCCGGTGGAGGCCTTTTCCAGGTCCAGGGTGACCTGCGCGCCGTTCGGCGGGTCGCGC
AGCAGCGCTTCCTTCAGCAGCTCGCCGCAGGTCTTGCCATCGGCCGTCGGCGGCAGGCGC
AGCGACAGCTTCACCGAGGTCTGCGGGCGCAGCACGTTGCCGGCCGATTCCAGCGGCGGC
ATGCCACCGACGCCGGTGACCGACAGCGCCGGGCGCCAGGTTCGGTTGAGCACCAGCTCG
GTCAGGTCCTCGTTCATCGGACGCAGGCCGTCGACCATCGGGAACTTCTCGAAGATCTCG
GTACCCACCACTTCGGCGGCGCGCTTGGCCTGTTCCAGGCGTTCGGCCGGGATCTCGACG
TTCATGCCGTCGATCAGGATGCGGCCGGTCTCCTGGTCTTCGATGCGCGAAAGGATCTGG
CGCAGCAGGCGGAAGCTGGACGGGATCACGCCGGAGGCATCGCCGGAATGCACGCCTTCG
TTGAGCACCTTCACGGTGAAATTGCCGCCGGTCAGGCCGCGCAGCGAGGTGGTGCACCAC
AACTGGTCGTAGTTGGCGCAGCCCGAATCCAGGCAGACCACCAGCGACGGCTTGCCGATG
CGGTCGGCAAGGTGGTCGACGTAGGCTGGCAGGTCGTAGCTGCCCGACTCTTCACAGGCT
TCGATCAGCACCACGCAGCGCGCGTGCGGCAGGCCCTGGGCCTGCAACGCCAGCACGGCG
GCCAGCGAGCCGAAGATGGCGTAGCCGTCATCGGCGCCGCCGCGGCCATACAGCCTGTCG
CCGCGCAGGACCGGAGTCCACGGGCCGAGGTCGTCGTCCCATCCAGTCATTTCCGGCTGC
TTGTCCAGGTGGCCGTAGAGCAGGATGGTGTCGTCGCCGGTCTCCGCGCCGGTGGCCGGA
ATTTCCAGGAAGATCAGCGGGGTACGGCCTTCCAGGCGCACCACTTCGACCTTCAGGCCG
GGCAGCTGCTGGGCCCTGGCCCAGTTCTCCATCAGCGTGACCGCCTGTTCCATGTAGCCG
TTCTGCACCCAATTGGCGTCGAACATCGGCGACTTGTTGGGAATGCGGATGTAGTCGACC
AACTGCGGGACGATCTCGCTGTCCCACTTGTCATTGACGAATTGGCCGAGCTTGGCGCTG
TCCATCTGAAACTCCGGTTGCATGGGCTGATCCGGCCATTCTACGCCTGTGCCACGGGTA
GGGTTTTTCCTACATCACGTCGGGTATTTGGCTGGCTTACGGAAATCCGGGAAACCGATA
GGCTGTGTGCATGTGGTGACGGACACTGTTTCTGCCGACGGGATTGCCGGTCGGGGCGGC
CAGAATCACAAGGAGATACACGTTGTGCCTTGGTTTGTCGTGTTGAGGGCACTGGTGCTG
GTCATGGGGATCGCTGGGGCGCATGCCGCCGAACCGATCGACATCAACCGCGCCGATGCC
CAGGCGCTGCAGCAGGGATTGACGATGGTCGGAGCCGCCAAGGCCGAGGCGATCGTTGAG
CACCGGCGCAGACACGGCCCGTTTCATCGCGTCGAGGACCTGACGCAGGTGAAGGGGATA
GGGAAAGCAATCGTCGAACGGAATCGACAGCGGATCACCGTAGGCAACAGGTTGTTGCCG
GCGGATCCGGTACCCGGATCGGTACCGGTGCGAACCGTACCGAGGCGCTGACAGCAGGAA
TCGTCGGAACCGGCAGGAAGCTGGTTCAGCGGTCACGGACAGGACGGCCGTGACCACCGA
CCGCCGCAGGACGCGGCACCAATCACCAGGATGGTGGCATCACAGACCTGTGGAAGGGGC
TGAGATACAAGCAGGACAGACGCGGCCGCGTGCAGGATGCAACGCTACCCCCACAGCGCA
GGATGCGAGGGGGCGGCAGCAGGCCGACAAGGACGTAACGATTGCCCGGTACGACACATG
GCTGTGTCGCCGGGCAGTTTCATTTCCGGCGCCTGGTTTTGCCGCGGCCACCACGGGCCG
ATGGTGTACGGTGGCCGCACCGCATGGAAAGGACCCCCGCTGGATGCTCGCGCTCCGCCC
CACCACCCTGATGCTCGCCCTTGCACTGGCCCTGCCGCTGCTGGCCCATGCCGCTGCGCC
GACAGCGGCTGCCAAGCCCACGGCTGCCGCAGCCAGCAGCGCTGAAGTGCGCGGGCCGAC
CGACCTCAAGCCGGGCGAATACCTCTGGCATCCGGAAATCTCGCCGACCGGCCCGATCGT
GCTGGTGGTCAGCCTCGATGAGCAGCGCGCCTACGTCTACCGCAACGGCATTGCCATCGG
CCTGACCACGATCAGCTCGGGCAAGGCCGGGCACGAGACGCCGACCGGCGTGTTCACCAT
CCTGCAGAAGGACAAGGACCACAGGTCCAACCTCTACAACAGCGCGCCGATGCCGTACAT
GCAGCGGCTGACCTGGGACGGCATCGCCCTGCATGGCGGCAGCCTGCCCGGGCATCCCGC
CTCGCACGGCTGCGTGCGCCTGCCGCAGGCCTTCGCGCAGAAGCTGTTCAGCGAAACCCA
GCGCGGCGATACCGTGGTCGTGGCCGATGCCAAGAGCTCACCGATGACCCTGGCCTATCC
GTCGGTGCTGGCGCCGGTGAACGCGCGCGGCCAGGCCCTGCCGGAGGCCGAGGGCGGAGC
CCCGGCACAGGCCTGGTGGGACGACAGCGCGGCGCCGGCCGGGCAGGTCGGCATCCTGGT
CAGCCTGCACGACCAGCGCCTGTACGTGCTGCGCGATGGCGTGATGATCGGCGAGTCGCC
GCTGAAGGCTGACGCCCTGCCGGCGTTCCAGGGCACCACGCTGTTCGTGATGGGGCAGGG
TTACAGCGACACCCCCAGCCCGCTGGACGTGAACCAGCGCCTGCACCAGTGGACGGCCTA
CCCGTTGCTGGGCCAGGACCGTGCCCAGGCCACGCCGGACCTGCTGGCCACGCCCTCGCT
GCCGATGGCGCTGCCGCCCGATTTCGCCCGCCAGCTGTACCAGGTGCTGGTGCCGGGCAC
GACCCTGCTGGTGACCTCGCTGCCAGCGGTCCGCCCAAGCCCGGCTGAATCCGGAATGCA
GCCGGTCTTGGAATCCGAGCCGCCAGGGTCCACCCTCAAGGGCAACTGAGTGCCCTCGTT
GTGCCCATGACTGCATCCCGCCTGTGCCGGCTGGCCGCGTTCGGCCTGCTGGCGACCTCG
GCCAGCGCCCCAGCGCTGGCACAGACGCCCGCCCTTGCCACCAGCGCCGATGATCTGGCT
GCCCTGCTGTCGCGCAGTGCACCCAAGGCCGACCGCCACGTGTTGCAGCTGGCGGCGCAC
GCCATGCGCTGTGCGCTGCAGCGGCCGGAACTGGGCATCAATGGTGATCGCCTCAGCGTG
ATCGACTATTCGCGCCCGTCCACCGAGCCGCGCCTGTGGGTGTTCGACCTGGCCCACCAG
CGCCTGCTGTTCGAGGAATGGGTGGCGCATGGCCGCAACAGTGGCGAGAACCGCACCGAG
CACTTCTCCAACCGCGATGGCAGTTTCATGTCCAGCCTCGGCGCGTTCACCGCGCAGGAG
ACCTACATGGGTGGCAATGGATATTCGCTGCGCCTGGCCGGGCTGGAACCGGGCTTCAAC
GACCGCGCGCGTGACCGAGCCATCGTCATCCATGGTGCGCCATACGTGAACCCGGCTGCC
GCGCAGCTGCAGGGGCGGCTGGGCCGCAGCCTGGGTTGCCCGGCGGTGCGCCTGTCGGTG
GCCAGGCCGCTGATCGATGCGTTGCGTGGCGGCACGATGGTGTTTGCTTACTACCCCGAC
CAGGATTGGCTGAAGCACTCGCAGCTGTTGGCCGGCGGGTGCGGTGGCCAGGGCACGCTC
GCCACGCGGTGATGCACGACGGCGCGCGGCATGATGCAATGCGCCGATGAACATCGACTC
CCTGCTGCACACTCCGAGCCAGGTGATCTCCAGCCTGGACTACCGCCGCGAACGTTGGCG
CAACGGCCTGGGCTGGACCCGCGAGATCCTGCGCCTGCCCGCGCAGGGGGATGACTGGGC
GCTGCGCCTGTCGGTGGCCGAAATCGAACAGGATGCCGCGTTCTCTGCCTTCCCCGGCGT
GGAGCGTGAACTGGTGTTGCTGCAGGGCAATGGCGTGCGCCTGCGCTTCGACGATGGACG
CGTGGCGGAAGTGCTGCCGCCACACGGACGAGTGCGGTTTGCTGGTGAGGAGACACTGCA
CGGGGAACTGGTCGATGGCACCACCCACGACTTCAACCTGATGTGGAAGCGCGAGCTGCT
GCAGGCCGAACTGCTGCACCGGCCGCTGGTGGGCGCGATGTTCTTCTTCTGCGAACCGGG
CGTGGCCTGGGCGCTGCATCTGCTGGCCGGTCAGGCGGAGTTTGGTGCCGACAGCGGGCT
GCCGGCGCTGCAGGCGGGCGATACCGCATGGTTGGCGGCCGGCGAACGTCAGCGGCACGC
GTTGCAGGGCGGTGGCGAGTTGCTGGCGATACGGGTCAGTGCAGCAGCGGGATGATTCCT
GGGCGCCGGTGGGCGCCATCCACGCATGGCGTGGATCTACAGCTGTGCGGTTGTCACCAT
GCCTGGGCACGCCGTCATGGTGCGGCTGTGGTTGGGGTCAGAGCCCTTTCCTGCGGAAAG
GGATCCGACCCCGATGGTTCGTTCAATACACATCGCGCCGGTAACGACCGGCCAGCAACA
GCGCTTCCTTGCCCGCAGTACCCAACACCTGCTCGATCACCGCATCCACCGCCGGGGCCA
TGCCCTGCAGGCTGCCGCAGACCAGGATCGTCGTGCCTTCATCCACCCACTGCCGCAGCG
TTGCCGCTTCGGCCAGCAGCCGGTCCTGCACATAGCGATGCGCGCCGCCATCTCGGCTGA
ACACCGCATCCAGCCGCGCCAACGTGCCGTCGGCCAGCATCGCCTGCAGTTCTTCACCGA
AGTGGAAGTCGTGCGCGGCGGTACGCTCACCGAACAGCAGCCAGGTGCGGCGCGCGCCAC
TCCGGGCACGTTCGTGCAGATGCGCGCGCAGGCCGGCGATGCCGGTGCCGTTGCCGATCA
GCAGCAGCGGCACATCGGCGGGCACGCCATGGAAATTGTCGTTGCGGCGCAGACGCAGCT
GCACCGGTTCGTCGATGGCCGCGTGGTCGCACAGCCAGCCACTGCCGATGCCCGGTGTTC
CATCGGCGCGCAGTTGGCGGCGCAGCAGCAGCTCCACCGCACCGTCGGCCATCACCGAGG
CGATCGAGTACTCGCGATGCGGCAGCGGCTGCAGGGTCGCCAGCAATGCAGGCAGATCAC
CCGGGGGAACCAATGAGGGCAGGTGCGAGCGCGCGACGCGTGCCAGCAACGTCTGTCCGT
CATCCAGCACGATGTCCGCGTCAAAGCGTTGTGTGTCCAGCCAGGCACGCACGGTGTGCG
ATGGGTGCTGTGGGCCGATCTCGGCGATGTCACCGGCCTGCCATTGCGCATCTGCATCGG
CTGGGGGCTGCAGGCGCAACCAATACACGGGGCCGCCGGGGCTGCCGGGGTTCAGATGCT
CGCGCTGCAGCAGCGTCCACGGCTGGTACTCGGCCGGACTCCAGTCGGGCAGTTCGCTGG
CGTTACCGCCGAGTTGTCCCAGCAACTGCTGCCAATGGCGCAGCGCCGCCGGATCGGCGT
TGTCGACTTCGATTGCATCGAACAGTGGATGCGCGCCGTGCTGGCGCAGCCATTGGTCGA
GCTGGTGACCGAATCCGCAGAAGTGGCCATAGCTGCGGTCGCCCAGTGCGAGCACGCCGT
AGTGCAGATGCTGCAGCGAGGGCGGCGTGGCCATCACCCCGCGCAGGAAAGGCAGCGCGT
GGTCGGGCGGATCACCTTCGCCGGTGGTGCTGGCGATGAACAGCGCGCGCCGGCTGCCAG
CCAGCAACACGGCGTCGACCTCATGCAGTCCGCGCACGCGCGCTGGCACGCCGGCACCGC
GCAGGGCCTCGGCGCTGCGTTCGGCCAGTTCGCGGGCAATGCCGGTCTGGCTGGACCAGG
CCAGCAGGATGGGCGCGGTGTCTCCGCTTGCGGCATCGTCGCGCGGGCGCCCACGCCACC
ACAGTGCAACGCAGGCCAGCGCATACAGCGCCGTGGCGAGCACCGCGATCTGAGACTGCC
GCGCCGGTGGCGCACCCTGCCACCAGGCCTCACCGAGGTGCAGGCGCAGCAGCGCCCAGC
CGATCAGCGCCAGCAGAAGCAGGACCATCGCGTTGCCGAGCCACGCGCGCGACGGCCGGG
TACTCATGGGCTCTGCTCGTCGAGCAGGCGCTGGAAGGCGCTGCTGAGGAATTCCTGCGG
GCCGTCTGCTGCACGCTGCAGGTAGCGTGCAGCCAGGCCTTCGCGCTCGGCCAGCGCCAT
GCCCTGTTCGCGGCCCAGCACGGTCAGTGCGGTGGCCCAGGCATCGGCGTGCATGGCGTC
GTCGGCCACCACGGTGACTGCCGCGGCAACCTGGCGCACCGGTCTGCCCGAACGCGGGTC
CAGGCTGTGACTGTAGGCCTCGCCATCGACCTGGTACTGGTGCCAGCGATCGCCGGAGGT
GGCCACCGCCTTGCCCTCCAGCGCCAGCACCCGCGGCGGGGTATTGGTGTGCGCATCTTC
TTCCGGCGCGGACTCCACCAGCACGCGCCACGGCTGGCTGTCCGGTTTGCGGCCGTAGCC
GGCCAGTTCGCCGCCGACTTCGACCAGCGCGGCAGTGATGCCCTGTGTGCGCAGCCACGC
AGCGACATGGTCGACGCCAAAGCCCTTGGCGATCGCGGAGAGATCCAGTTCCAGCCCACC
CGGTTGCAGCAGCGCATCGTCCTGCCACTGCAGGCGCTGCCAACCGCAGCGATCGCGCGT
GGCCTGCAGGGTAGCGTCGTCGGGCTGGCGGCGTTCACCGGCATGGGCACCGAAGCCCCA
CAGGGCAACCAGCGGACCGAGGGTGGGATCGAAGGCGCCGCCACTGGCGGAAGCGATGGC
CTGTGCGCAGGCCAGAACGTGGCGGGTCTCGGCCGGCAGCACGCACCATTGGCCCGCGTC
GGCGCGGTTGTAGCGGCTCAGGTCCGAACCGGGCTCCCAGGTACTCATCTGCGCGACCAC
TTCGTCCAGCCGCGCCTGGATGCCGGCGTGCAGCGGGTGCAGGTCGCGCTGGCGCGGCGC
GACCAGCGACACGCTCCAGGTGGTGCCCATGGTGGTGCCGCCGAGGCGGGCGATGTCGAG
CAGGGAATCGGTCATGGTGATGCGTTGCGGGTGCGATGCCGGGCTGCCCGGCATCGCGGT
CCGCGTCATTACTGCGGCAGCACTTCCAGCGTGGCGACGTAGCTCAGGCGGCGCTTGGCG
GCCTGCTTCACCGACGTCTTGTTGTCCTCGGTGCCGGTTTCCAGCCAGTACATGCCGGCT
TCCGGCCAGGTCACCTTGATCTCGCCCTTGGCATCGCTGGTGACCTTCAGCTCGTCCTGT
GCGTTGCGGTAGCGGGTGGCACCACGCACGATCTCGAATTCCAGGCCGGCCGCCGGCTTG
CCATCGACGAGCACGCGGAAGGTGGCTTCCTCGCCGGCGAACAGATCGTTCGGGTGGCCG
ACGGCGACCAGCTCGATGCCACGGTTGGTCGGCTTCAGCGCGGTATCGTTTGGCGCGCCG
TTGGTGACGAAGGTCTCCACGCGGCCGACCGACTGGCTCACTTCCAGCTTCTTCGCGTCC
TTCGGCAGTTCGCCGAAGGTGGCAACGCTGCCGCGCCAGCGCTTGCGCTCGCCGTTCTGC
TCGTAGGTGGCGAACAGGCCATCGTTGACCGACGCGATGCGGTAGGTGCCCGGCTGCTTC
AGTTCGATGTCGAACACGCTGCGGTACTTGCCGGTCGACGCGTTCTGCGGCTGCACGGTG
CTGCCGTCCGGTGCGGTGATCACCAGCGATTCCAGGCGCAGCGGCACGTGGTTGAAGTAG
AACAGGTCGTTGGAGACCGCACCGTCGACGGTGATCCACGGCGCGTTGCCGGCGATCACG
GTCTGCGAGGGCAGCAGCCAGGCCTTGTGGGCCAGGGCGGAGAAGGGAAGGGCAGCGGCC
AGGGCGGCGGCGAGGACGAGCGTGCGCTTCATGCGGAAGACTCCAGTGGATGCGGGGTAA
TGCGACAAGGGCGAGGGGATTACGACTTAATCCCCTCCGTCCCCTTTTCAGGGTTTGACG
GCGAGGGTGACCTGGCCCAGTTCGGTGGCGCCCTGCGCCTTGCCGTTCTGCGCGGCGGTG
GCCGGCCAGGTGAAGGGGATCTTCAGCAGTTCGCGGCCGCCGACTTCGCGCACCGCTTCC
ACTACCAGGGTGTAGTTGCCCGGGGCCAGCTGCTTCAGTGCCGGCTGCCTGTCGTTGAAC
GACAGCGCGTGCTTGCCGACCGGGCGGGTCGGACCGGTCACGCCATCCACCGGCACCTGC
AGGGTGCGGCCGCTCTTGCGCCACCACTGGCGCAGGTCGGGCAGCCACTTGGTGCCGTGG
CCTTCGCTGTTGCTGGTCTGCTGGTACCAGACCGAGAGGTTGGCCGCGACCTTCTGGTCG
GCGCCTTCCAGCCACACGGCCACATACGGGCGGTGGTATTCGGCCACGTTGAGCTTGGGC
ACTTCGACGTTGATGTTGAGGGTGGTGGCATAGGCCGGCGAGGTGGCCAGCAGGCCGCTG
AGGGCGATGGTCAGGGTGACGCGCATGGGGCGGCTCCGGAAACGGGGAAAAGTCAGTGGA
TCAGCAACAGGGCGATCAGCAGCGGGATCATCAGGCCGAGGCCGACCAGCGGCCAGGTCA
TGCGCCGCTGCCGCGCATGCAGGTGCAGCAGGAACAGGCCGGTGATGCAGAACACCAGGC
AGGCCACGGCGAACAGGTCCAGGAACCAGCCCCACGCCGGGCCCGCGTTGCGGCCCTTGT
GCAGGTCGTTGAGGTAGGACACCGCGCCGCGCGAGGTCGATTCGTATTCCACCGCGCCGG
TCTCGCGATCGATGCTCAGCCAGGCGTCGCCGCCGGGGCGCGGCAGCGACAGGTAGATCT
CTTCGGGCGACCACTCGGCCGGTCGCCCGCCGATGGCGATGCCCAGCTGTGTGTCCAGCC
ATTGCCGGGCAGGGCGCGGAATCGGTGCGTTGCCGTCTTCGCGCGTGCCGAGCTGTCCAA
GCAGCGCGGCCGGCAGTTCCAGATGCTGGTTCTGTACCTCGGGCTTGGCCTCGATCTTCG
CGGCATGGTTGAGGGTCAGGCCGGTCACCGCGAACAGCAGCATGCCGATCAGGCACACCG
CCGAGCTGATCCAGTGCCACTGGTGCAGCGTCCGCAGCCAGAAGCCGCGGTTCTGTTGCT
GCTGCACGGTGGAAGAGGCAGGACGGCTCACGGCAGGGTTCGAGGCGGACGGGGACTGCC
CATTACATCATTGATGAGAATAGCTCGCAATTGCGTGTCGTTCTGTATCCCTGGAGCAGG
TCTGGCGGGTTGCCGGCCAGCGGCCGGCGCTACCGATCGGTAGATCCACGCCATGCGCGG
ATGAAGCGGTGCCGACCAAGGTCGGCACCCACCAGGGCAGGGCAATGCCGGCCAGTGGCC
GGCACTGCCGGTGCGCGGCGATCAGAACTTCGCGTTCAACGAAATCCAGTAGCTGCGGCG
CTGGTCCTTGGTCGCGTAGTCATCCACGCAGCTGAACTCGCTGGGATTGAGCAGCAGGCA
CGACTGTGAAACGAAGTCCTTGTCGAACAGGTTGTTCACCCGTGCGTTGACCGTCAGCCA
CGGCGTGGCCTTCCAGCTGCCCCCCAGGTGGAAGATCGTGTAGTCCTCGTAATAGCGCAC
GTGGCGGGTGCCGGCACTGTCGATGAGGGTGTCGCGATAGCGGTCGTAGCGGCCTTCGCC
GATCAGCGACAGGCTGATCGCTTCGTTGATCTGCCAGTTGAGGCTGGCGTTGGCCATGTG
CTTTGCCGGCGTGGTACCTGAGATCGGGCGTCCCTTGTCGGGGCCGCTGGTCTGCTCGCT
CCTGGTCCAGGTGTAGTTGCCGCGCAGCTGCAGGGTGTCGAGCAGGTCGACATGACCGGC
CAGTTCTGCACCGCGGGTCTCGGCCTTGTCGATGTTCACGCTCTGGGTGAAGGTGCTGTA
GCCCAGTGCTGCCCAGCCTGGGCCGATGTCCACGCAGTAGCCGCTGCCGGCGCGGGCCAC
TTCGCAGTTCGGGAACGTGCCGCCGCTGGCGATCTTGTCTTCGAACGTGTTGAAGAAGCC
GGTGACGTTGAAGCCCCAGCGCTGGCCTTCGTAGTAGGCGGCCAGCTCGTAGTTGGTGCT
GGTTTCAGGCTTGAGGTTCGGGGAACCGACCAGAGGCAGCACGCCCTGGCCACCAAAGCC
GGTGATGCCCGGGAACAACTGGTCCGGTCGCGGGGTCTTGTAGCCGGTGCTGACGCCACC
CTTGAAGGTCCACGCATCGCTGGCGTTCCACACCAGGTAGCCACGCGGACTGACGTGGCT
GCCGAACACGTTGTGGTCGTCGTAGCGCAGGCCGAAGGTAGCGGTGAGGGTATCGTTCAG
CGCCCAGTTGTCCTCGGCGAACAGCGCCCACATGCGGTGCTTCTGCCTGGTGTTGCTGCG
ATAACCGGCGCCATCCATGCCGAACACGCCGTCGATCATGTCGGTGTCGTTGTACTGGCC
GCCGACGGTCAGCTTGTGCGCGCCGAAGTCGAGGTCGAGCATCGTGTCGAGCACGTAGCC
TTCCAGTTCCATGGTGCGCAGCGGACGCGGCAGGAACGCCTGCAGGCGCGCCATCTCGCT
CGGGTTGAGCGCGGCCAGGGCATTGCCACGGCCGGCCGCACAGTTGTTGGCGGCGCCGGT
GCGGCGGCAGACGTCATTCCACAGCGTCTGCAGGTTGGCGCGCTCGTCCAGGGTCAGTGG
CAGCGAACGACCCAGGTTGCTGCTCTTGCTGTGGGTCAGTGAGGTCTGCCAGGTGCCGAA
GCTGTAGCGGCCCTGGTGGGTCAGCGACAGCTGATCGCGCTCGTAGCGCTGGTAGGCGGT
GTAGCCGACGCGCGGCTGCACCACGCGGCGGGTGACGGTGCCGCTGCCGTTCGGGTTGGG
GATGACCGCATTGCCGACGCGCCACAGGCTGGCCAGGCTGTCCAGCGTGCCGGTCTGGCC
TTCGCTGTTGTCGTACTTCTGCCGCGATACGTCGTAGTCCAGCCACAGTTCGTGGTCATC
GTTGACCCGGAAGTCCAGGCGCACGCCGGTATTCCAGTTGGTGTTGGCCACCGACTTGCC
ACCGCCGCCGAAGCCGATGCTGCGCTCCCACAGGCTGCCGTCGGGCAGGGTCAGTGCGTC
CCACTCCGGATTGGAGGCCTTGGCGTCGTAGTAGCTGCCGCGCACCGCCAGGCTGAGGCG
GTCCTTCAGCAGCGGGCCGCTGAGGTACAGGTCGGTGGTGCGCGCATCACCGAACTGGTC
ATCCTGCTGCACGGTGAAGCCCTGGGTCACGGCGCCGTGCCAGCTGTCCTGGTTGCGTCG
GGTGATGATGTTGATGACGCCACCCATCGCGTCTGAGCCATACAGCGTGGACATCGGGCC
GCGCACGACTTCGATGCGCTCGATCGCGTCCAGCGGCGGCAGGTAGGCGAACTGGCCGCC
ACCGAAATTGTTCGGGTACAGCTGGCCGACATTGCTCTGGCGGCGGCCGTCGATCAGCAC
CAGGGTGTATTCGGACGGCAGGCCGCGCATGGAGATGGTGGCGCGGCCGTTCTTGTCGGT
GGCCTCCAGGCCGACGTCGATGCCTTCGACGTCGCGCAGCGCGTCGACCAGGTTGGTGTA
GGGGCGCTTGCTGAGTTCTTCGCGGCTGACCACGCTGATGCTGGCCGGTGCATCGATCAC
CTTCTGCTCGAAGCCGGAGGCGGTGACCACCACCTTGTTCAGCGTCTGTGGCGCGCCGGT
AGCGTCACCGTGGGCGAAGGCAGGGGCGGTCATGGCTGCCAGCACGGCGCTGGTCAGCAG
GGTACGGGACAGGGACGAACGGACACGATGGCGCTGGGCCATGGCAGTAACCTCGAAGGT
TGCAGGGTGGTGCGATGCCAGGCGCGAACGGCGCGGCATGCACGGGGAGGCCCGGTCAGG
GGCGGCAGGGATGAAGCAGGCAGCGGCGCGCGGGCGCGACCTCGCAGGCGGTCACGCGGG
GCCGTGAATCAGGCGAGCGGCGGCGCCTGGCCGCGTTGCTGGCGGCGCCCGGGCGCATCG
GCCCAGGGCGTGTCCGGAGCAGCCAGCGGCCAGTCCGGGCGCACGCCGGGCATGGCCGGC
GTGGCGGGTACGAGTTCAAGCTCGGTGCGCAGCCATTGGCTGGCCAGCAGCAACGGCGGG
CGTGCCTTCTCGGCTGATTTCACCGGAGCGGCAGCACAGCGGCGCAGCTTGGCCGGTGCC
TCTTCCTGCAAGGCGCCTTCGCCGCCGCGCTCTTCCAGCGGCATCTGCACGGCCATTCCG
GCCTGGCCGAGTGGCAGCAGCGGCAGGGTGCCCAGCAGCAGGGCCAGCATCGCCACCCAC
GCCAGCAGGCTGGCCAGCGCAGGACGCTGGCCACGCATGGCGGTGCCCATCTTGCGATGG
ATGAGTGGACGAGGGCGAAGCGGGCGCAGCAAGCAGGGGTCCCCAGGGGTCTGCCGGCAG
CGGCCGGCATCAACGGGGCGTGATTGTAATGAGAGCTGTTAGCCGTTGCAAATGAGAATG
ATTGCCAAAATGTCGCGGGCCAGCCGGACGGGGCTCAGACCTCGCTCCAGCGCCGCAGCA
GGTTGTGGTACACGCCGGTCAGCTGCAGCACCGCCTCGGCGTCGCCGCCGGTCTGCCGCA
GGCGCTCGATCGAGCCGTCCATTTCCCATAGCAGGCGGCGCTGCACATCGTCGCGGACCA
TGCTCTGCACCCAGAAGAACGAGGCCACGCGCGCGCCGGCGGTGACGGGGCGCACCTGGT
GCAGGCTGCTGGACGGATACACGATCAGGTCGCCGGCCGGCAGCTTCACTTCGTGCTCGC
CGTAGGTGTCGCTGATGATCAGTTCGCCGCCCTCGTACTCGTCCGGCGCCGACAGGAACA
GGGTGCAGGAAATGTCCGAACGCAGCTGTTCGCCGTTGGCCAGGTTCATCACCGCGCCAT
CAACATGGAAGCCATAGGTGCCGCCACCGCTGTAGCGGTTGAAGCGCGGCGGCAGGTATT
TCAGCGGCAGCGCGGCGCTGAAGAACAGCGGGTGCCGGGCCAGCGCGACGAGGATGATCT
CGCCCAGTTCGCGGCGCAGCGGTGAGGCCTCGGGCAGCTGCTGGTTGTGCTTGGCCTGCG
CGCCCAGATGGCCGACGGTTTCGCGGCCATCGGTCCAGTCGGCGGCATCCAGTCGGCGGC
GAAAGTCGGCCACCTGGTCGGCGCTGAGAATGTCGGGGATGTGCAGCAGCATGCGGGACT
CCTCAGAGGGACGGCGGCGCGACCAGGGCGCGGACCTGTGGATGCGGCGACGCGGCCAGT
TCGGGCACGATGTGCGCCATGAACGCCGGGCTGCCGTGGGCCAGTGCGAGCCGCAGCCAG
TGCACGGCCTGCTCGACCTGGCCGGCCTGCAGCAGGATCGAGGCGTAGTTCGCCTGGCCG
CGGAAATCACCGGCTTCGGCCGCGCGCTGGTACCAGGCCAGCGCTGCCTGCGGATCGGGT
GCGGTATCCAGCCCGTCTTCGAGGTGGCGGGCCAGCAGGTTCATCGATTTGGCATGGCCC
AGGTGTGCGGCACGGGTGTACAGGGACAGTGCCTGTGCGCGGTCCTGGGTCACGCCGCGG
CCGGTGGCCAGCAGGTTGGCCAGGTTGTACAGGCCCCAGTCCAGCCCGGTGTCGGCCGCG
CGCCGGTACCACACCGCGGCCAGCACCGGGTCGGGGGCGGTGCCCTGGCCCAGTTCGTGG
CAGCGGCCCAGCATGTTCATCGCCATCGGCGCGCCGTTGTTGGCGGCGGTTTCGTACCAG
AGCCGCGCCGCCGAGGCGTCCTGTGTGGTGCCTTTGCCTTCCATGTGCATCTGCGCGAGC
AGCAGTTGTGCCTCGACCTGCCCGGCCTGCGCGGCGTCGCGCACGCGTGCGAAGGCAGCC
TGCGGATCGTGCTGCAGCAGCGCGGCAAGAGCGTCGCTGTCGATGGGGGTACGGGTTGCC
ATGGGGTGAGTATCGCCGGAAACAAAAACGGCGGCAGGAGAGCCTGCCGCCGTGGTGGAG
CGCAGTTACATCAGAACTTCACGTTCAGTGCCAGGGTGGCCGAGCGACCCGGGGCGATGC
TCGCGTAGTGCGAGGCATAGGCCTTGGTGAAGTAGATCTTGTCGGTCAGGTTCTGCACGT
TGAGCTGCAGGCTGATGTTGTCCTGGATCGCGTAGCTGGCCATCGCGTCGAAGCGGGTGT
AGCTGGCAATCCACTTAGTGTTGGCGACGTCACCGTACTGCTTGTCCGAGTAGAACGCAC
CGGCGCCGATGGTCAGGCCGATCGGGAAGCGGTAGGTGGTCCACAGGTTGGCGCTGTGCT
TGGCGGTGTTCGGGAACTCGTTGCCGTTGTTCGGCGACGGCACGTAGACGTTGGACGGGC
AGGTGCGGCCCACCGGTGCGCCACAGACGAAACCGTTGTCCTTCAGTTCCGAGTCCAGGT
AGGTGTAGCCGCCGTACAGGCTCCAGGCATCGGTCAGCTGGCCCGTGAAGCCCAGCTCGA
AGCCGTTGATTTCCTTCTTGCCGGCGTTCTGGCTGGTGCCGTTGTCGATGGTCACACGTG
CGTTGTTCATCACGGTGTGGAAGATCGCGGCAGTCAGGTTCAGGCGCTTGTCGAACAGGT
CCCACTTGGTGCCCAGTTCGAGGTTCCTGGTGTCCTGCGGCTTGAGGTCGGCCACGGCGG
CGCTCAGGCCGTCCGAACCGTCGCCACCGTCCATGCCCGGCGGGGTCGAGGAGGTGCCCC
AGGACAGGTAGATGCTGCCGTTGGCGGCCGGCTTGAACACCACGCCGGCCTGGTAGTTCA
GGAAGTCGTTGCTGTTGCGCACGCGGGTCGGTGCCTTGCCGGCCACCGGAGTGGTCAGGG
TGGTACGGAAGTCGTCGTAGCGCAGGCCGAGGTTGATCATCCACTGCTCATTGAGCTCGA
TGGTGTCGAACACGTAGGCCGAGGTGGTCTTGGTGCGCTGCTCGACGTCCAGTGCCTTGT
CGCTGCGATAGACGATCTGACCGGCCGCCCACGGATCGTTCGGGTTCGGATTGTTGAAGT
CGGTGCAGTTGTAGCCGGTGGCCGCGCCGGACACCTGGCAGCGAGTGCTGTTGGCGCTGT
TTTCAAGGGGATTGGCGGTGCCCGGCGACATCAGGTAGCTGCCACGGGTCATCTTCTCGT
CGCTGTACTCCACGCCCGCGCTGTAGCTGTGCTTGAGCGCGCCGGTCTGGAACGCACCGG
TCAGGCCCAGCTGGTCGGCGAAGCTCTTGACGTCGACCGCACGGGTGTTGGTGCGACGCC
ACAAGGTGCCGTACAGGTTGGGGTTGCCCTTGCTGTCGTCCGGCTGGGTCCACAGGTAGT
CGTTGCTGGTGTTGCCCAGGCGCGCGATGTTGCGCAGCTTGTGGCCACCGAAGTCGTAGC
TGGCATCCAGGGTGCTGATGTCGGCGCGGGTGCGCTGGAAATCACGGTCGACCAGGCCGT
AGTAGTTGTTGCGGTCCGGCACCATCGGCCGGCCATCGCCGTTCTTGGCCACGTTCGGGC
CGCTGGAGAACGGATTGCTGTAGGGGAAGCCACCCGCGTCCGGCAGGTCATCGCTCTGCA
TGTGGTAGTGGCTGGCGATCAGCTGCGCCGGTCCGTTCAGGCCGAACGCGATCGACGGCG
CGATGCCCCAGCGGCTGACGTTGGCGGCGTCGCGGCCGGCGATGTCCGATTCGTGCTTCA
TCAGGTTCAGGCGGGCGGCGATGCCATCCCCCAGCACGTAGTTGGCGTCCACGGTGCCGC
GCGCGTAGCTGTCGGTGCCGATGCCCATGCTGGCGCTGGTCTCGTTCTTCAGCTTCGGCG
TCTTGCTCACCAGGTTCAGGCTGCCACCACCGGAGTCACGGCCGCCGTAGGCCGAGCTCG
GGCCCTTGACCACTTCCACCTGCTCCAGGTCGAAGATCTCGCGGGTCTGCGAGCCGACGT
CGCGCAGTCCGTCGACGAACACGTTGCTCTGCGAATCGAAGCCACGGATGAAGGGGCGGT
CACCGGTCGGGTTGCCGCCTTCGCCGGCACCGAAGGTGATGCCCGGCACCATGCGCAGCG
CATCCTGCAGGTTGGTCGCACCGGTTTCGGCGATCAGCTTCTCCGACACGATCGACACCG
ACTTCGGGGTGTCCAGCAGCTCGGCGGTGAACTTCGGCGAGGACGGGTTGAACCAGCTGC
CGCGCACCTGCACCTTGTCCAGCTCGGTGGCGTTGCGGGAACCGGCGTCGGCGCCGTCGG
CAGCCTGCGCAGCCAGCGGAGCAAAGCCCGCGGCCAGGGTGGCGGTGGCGAGCAGGGAAA
CGCGCGGGGCGTGCTTGCGGGACGTGATGTGGGTCATGGCGGTGGGTAGTGGCTTGGATC
GGGAAAGGGCGAGCGCGAGCCGGCGCAGATGGGCATGCGGCGACAGGCGGGAGGTGGGTG
CTGTAGAGCCGAGCCAGGCTCGGCTGGCGGGAACGCAATCAGGCGCACGGCAACGGCCGC
AGGGCGCCTCAGCTGGCGTGCGGTGCGGGCGGTGCGTGGCCGGGGTTCAACCGCAGCGCG
GGATCATGCAACTGCCAGCGCAGGGCATCGGAGCGCCACAGCGGGATACGCGCGACCAGA
GCGGCGCGTGCAGGGACCAGACCGGTGCAGGGCGAGGTGCCCTCGCCATCAAACGGAGGC
TCCGGTGCTGGTGCGGCGTGCTGCGGGCATTCGTCGGCTGGCGGTTGCGGCAGCGGCATC
GCCTGCAGCAGATCTTCAGCGTGTGCCTGCCAGCCATGCGCAGCCGGATCGCCGCCACGT
CCTTCGTGCAAGGCCGACCAGCCCAGCAGCAACGTCAGCAGCACGGCCACGAGCAGTGGC
CACCCTTGGCGGGCGAGCTGGCACAGCGTGGCGGTGGGCGCGGGCGAAGCCATGGCGCAG
GGGCGATGTCGTTACGAAGATGTTACGTAGAATAACATCAACGATAATGATTCGCATATG
CGCAATCGGGTTGCCGATCTGGATGGCCTGGAAGGGCCCTGGAGGGCCCCTCAGTGCACT
CCAGTGGATCACCCCATGGGTGGATGCTCTCCCGCGAGGCGCCCTCTGGGGGCTCTCCGG
GCCCAGCGCCGCCTCAATCCCGGTCGTCGCGGGTCCAGATCGCGTCGTGCTCGCGCTTCA
CCGGGAACTTGGGCACAGGGCTGTAGGCCGGGGCGCACAGGGCGCGGCCATCGCGCACGT
CGAAGCGCGCGCCGTGCAGCACGCACTCCACGCTGCCTTCGGTCGTGTTGAACTCGCCCG
AGGACAGTTCGAACTCTTCATGCGTGCACTGGTCTTCCAGTGCGTACAGCTCGCCGTCGA
GGTTGAATACCACGATCGGCGTGCCGGTCACTTCGTCGAACACGCTCTTCATTTCACCCG
GCAGCAGCTCGTTGCCGGCACAGACAAAGGTCCAGGCCTCACTCACGCGGCGGCTCCGTT
CAGCGGCTTTTCCAGGATCTCGAAGCGCAGGTCGTCGCGCTTCGGGATGCCGAAGCGTTC
GTCGCCATACGGGAACGGCTTCTTGATGCCGGTACGGCTGTAGCCGCGGCGCTCGTAGAA
GGCGATCAGCTCGTCGCGCACGTCGATGACGGTCATCTGCATCACCGGTACGTTCCATTC
GCGCGCGGCGTGTGCTTCGGCGGCATCCATCAGCTGCTTGCCGACGCCGCCGCCCTGCTG
GGCCGGATCGACCGAGAACATGCCGAAGTAGCCCTTGCCGTCGACATCGGCGACGTGGGC
GCAGGCCACCAGCTGGTCCCCGCGCTCGGCCAGCAGGATGGTCGAGCGCGGGCGGTCGAG
GTCGGCCTGGATGCCTTCGGCGTCGATGCGGGCGCCATCCAGCAGGTCGGCTTCGGTGGT
CCAGCCGACGCGGCTGGCGTCGCCACGGTAGGCCGAGGTGACGAGGGCGATCAGGGCGGG
GATGTCGGCCGGCGTGGCGGCGCGGAAGGTCAGGGTGCTCATGGCCCCATTCTAGGTTGG
GCGTGGGCGGGCGCAAATGGGGGGAGGGGGCAGATCCCTTTCGCAACGCGGAGGAGCTCT
GCCCCCGGAGCACCGGCTATGCTCGCCGTTCATCGCTTTCCCGCAGGAGGCAGAAATGGG
TTGGCAAGGCGGAGACGGAGGGGCCATGAAGGTCGCTACGCTCGGCATGATCGTGGCGAT
GTCGGTCCTGCTCGCGTGCACGGATGCCTCCGTCGTGGGCAGGGACGCTTCCTTCAACAG
TTTTGCCTGCCCTGGGTTCAACCCGGCACGTGCACTTCCTGTCGCCCTGGAGGAACTGCG
TGCGCACCCTGTCCGCTTTCAGGGCCGCTTGGTAAAGGTGCGGGGTGCCTACGTCGGAGG
CTGGGAAATGTCGGCGCTGCATCCAGGACCGCCGGTACGTGACCCGTGGGCGGCAGACGG
CATCTGGGTGGAGGGAATCGCGCCGGTGACGTTGCCGACGGAGCAGGCTTTTGAAATGAC
CGGGATCGTGTCGGCGGCGCGGCCGGATGCGGTGAGCGGCAAGGGGCATCTTGGCCAGTG
GCCTGCCGAACTATGTGTGTCGTCGGTGCGGCGGCTGCAGGAGTGATCGGTTAGTTGGGG
TCAGAGCCCATTCGCGATGCGAAAGGGATCTGACCCCGGTCTTCCGGGGTTACCCCAACA
GCTTCCGCACCTTGGTCAGCGCGGTCATGAAGCGCTCGATCTCGGCGTGGGTGTTGTAGA
ACGCCAGCGAGGCACGGCAGGTTGCCGCCACGCCGAAGTACTGCAGCAGCGGGTGCGCGC
AGTGCTGGCCTGACCGCACGGCCACGCCTTCCAGGTCGAGCAGGGTTGCCAGGTCGTGGG
CATGCGCGCCGTCGATCAGGAACGAGACCACGGCGGCCTTCTCCGGTGCTTCGCCGATGA
TGCGCAGACCGTCGACGCGGCGCAGCTCTTCGGTGAAATGCGCCAGCAGTTCAGCCTCGC
GTGCTTCCACGTTCTCCTGGCCAAGCTGCTGCAGGTAGTCGGCGGCCACGCCCAGGCCGA
TGAAGCCGGCGATGTTCGGGGTGCCGGCTTCGAACTTGTGCGGGGCATCGTTGAACACGG
TGCCGTCGAAGCTGACTTCCTTGATCATCTCGCCGCCGCCAAGGAACGGCGGCATCGCAT
CCAGGTGCTCGCGGCGGGCCCACAGCGCACCGGTGCCGGTCGGACCACACATTTTGTGGC
CGGTGATGGCGTAGAAGTCACAGCCGATCGCGGCCACGTCGACCTTGCGGTGCGGCACGG
CCTGCGAGCCATCAACCACGGTGATGATGCCGCGCTTGCGCGCTTCACGGCAGATCTCGC
GCACCGGGTTGACCGTGCCCAGCACGTTGGACACGTGGGTGACCGCCAGCAGCTTGACCT
CCGGGGTCATTGCCGCGCGCAGCGCATCCAGATCGAGTGCGCCGTCAGGCGTGATCTCGG
CCACGCGGATGGTGGCGCCGGTACGCTGTGCGACCAGCTGCCACGGCACGATGTTGGCGT
GGTGTTCCATGCGCGTGATCAGGATCACGTCGCCGGCCTTCAATCGCGGCAGGGCCCACG
AATACGCCACCAGGTTGATGGCGAAGGTAGTGCCGCTGCACAGCACCAAGTCGCTGGGGC
GCACGTTGAGGAAGCGTGCCAGCTTGTTGCGCGCGCCTTCGTAGGCGTCGGTGGCTTCGC
TGCCGAGCGCGTGCACCGCGCGGCTGACATTGGCGTTGTAGCGGCGGTAGAACTCGTCCA
CCGCGCCGATCACCTGCACCGGCTTCTGGCCGGTGTTGGCATTGTCGAAATAGACCAGCG
GCTTGCCGTGCACTTCACGCATCAGCAGCGGGAAGTCGAGGCGGACGCGATCCCAATCGG
GCGCGCCGGTGCGTTCTTCGATCGGGCGCGGGGTGGACAGGTTCATGCCACACCCGCCTC
GGCCAGGGCCTTGTCCAAACGGCGTGCCAGCTGCTCGCGCAGGGCTTCCGGCAGGATCTT
CAGCGGCTCGTGGCAGAATGCGGCGCTCAGCAGTGCCTGCGCCTGTGCCTGCGGCAGGCC
GCGCGAGCGCAGGTAGAACAGCGCGTTGGCATCGAGCTGGCCGACGGTGGCGCCATGCGC
GGCCTTCACTTCATCGGCGTCGATGACCAGCGTCGGCTGGGTATCGATCTCGGCGTCGGC
CGACAGCAGCAGGTTCTTGTTGGACAGGTTCGCATCGGTGCCGTCGGCGCCTTCGCGGAT
CTGGATGCCACCATGGAACACCACGCGGCTGCGGTTGGCGGCAACGCCACGCCACAGCAG
CTCGCAACTCGTATCGCGCGCGATGTGGTCGATGCCCAGGCGGGTCTCGACGTGGCGTCG
GCCATTGCCGAGCAGCACGCCGTTGGCGGTCAGCTGGGCGTTGTCGCCTTCCAGGCGCAC
GTTCAGTTCGTGGCGGCTGAGTGCTGCGCCCAGTTCCAGGTCGACGCGGTGGTACCGCGC
GTCGCGGGCCAGCACCGCGTCGGTACGCAGGAAGCTGGTCTGGCGCGCGCTGCCGGCCTG
CACGCGGGCGTGCTTGAGCACGGCATCGCGGGCGACATGGGCGTGCAGCACGGTGTTGTC
CAGGTGCGCCGAATCGCCGACGCTGAGGCGGTGCTCGACCACGCCCAGGCTGGCGCCGGC
ACGCAGTTCGATCAGGTGGCGGTGGTGCCAGGCCAGGTCGGTATCGCCGGCGACGCTGGC
GAACACCAGCTGCAGCGGCGCTTCCACCTGCACGCCTTCGTCCACGCGCATCACCACGCC
TTCATCGGCCAGCGCGGCATTCAGGCGGGCGAAGATCTCTTCGCTGCGCTCGTAGCGGCG
GCCAAGGAAACGCACGGCGTCTTCGCCGGAGGCCAGTGCGGCCGACAGCGGCTGCAGCTG
CACGCCGGCCGGCAGGCTCTGCACATCGCTCAGCGCGGCATCCAGACGGCCGTTGACGAA
CACCAGGCGCGGTGCCGGGATGTCCTCCAGCAGCGCGGCGTCCAGCGCCGGGCCCTGCAG
CGGTGCCGCCGCGAACGCACGGCGTTCCAGCTGGCGCAGCGAGGTGTACTTCCAGGCTTC
GTTGCGCGCGGCCGGCAGGCCGTCACGCAGGGCCGCGTCCAGCACTTCGCGGCGCGCGTC
GCTGCCGCAGAAGGCCTGGGCCATGGAGTCGAGCAGGGCGCTCATCAGACCGCCGCCTCG
CGCACCACGCGATCCTTGAGGAAATCGTAGCCGTGCGCTTCCAGTTCCAGCGCCAGTTCC
GGGCCACCGGTCTTGACGATGCGGCCATCGGCCAGCACGTGCACCACGTCCGGCTTGATG
TAGTCCAGCAGGCGTTGGTAGTGGGTGATGACCAGGAACGAACGGTCAGCGGCACGCAGC
GCGTTGACGCCGTCGGCCACGCTCTTCAGCGCGTCGATGTCCAGGCCCGAATCGGTTTCG
TCCAGGATCGCCAGCTTCGGCTCGAGCACGGCCAGCTGGAAGATCTCGTTGCGCTTCTTC
TCGCCACCGGAAAAGCCTTCGTTGACGCCACGGTGCAGCAGTTCGTCCTTCAGGTGCAGC
ACGGCCAGCTTCTGGCGCACCAGCTTGAGGAACTGCATGGAATCGAGTTCCTCCTCACCG
CGTGCCTTGCGCTGGGCGTTCAGTGCCGCGCGCAGGAAGTAGGTGTTGTTCACGCCCGGG
ATCTCCACCGGGTACTGGAACGCCAGGAACAGGCCGGCGGCGGCGCGCGCTTCCGGGTCC
TGCTCCAGCAGGTCGACGCCGTCGAACTGCACGCTGCCTTCGGTCACTTCATAGCCGTCG
CGGCCTGCCAGGACATTGCCCAGGGTGGACTTGCCGGCGCCGTTGGGGCCCATGATGGCG
TGCACCTGGCCGGGCTTAACATCCAGCGACAGGCCCTTGAGGATTTCCTTGTCGCCGATG
CGGGCGTGGAGGTTTTCGATCTTCAGCATGGTCATGGCTTGGTAGGTTTCGGGGCTGCGG
GGGCGATGCGGACGATCTGCACCGTGCCGTTGCCGGGCTGCCCAGGTTGAGCGGGGAGGG
CGGAGAAAACCACGATGATCTCTTCACCGGGTTCTTGCAGGCAGGAGACTGCGAGGGAGG
CCTGTCGGATGGATTCGGCAGCGGCGCGATCCAGCTCACGGTTGCCCGAGCTCAGGCGAG
CCCGGATCGCGCCGAAGCTGCCGTCCTGCCCCGTTGTCAGCACTATCGAAAATTCTTTCG
GCGCGGAGATGACCGTGCTGGCGGGCAATCTGACCGGGGTGGCACCCACCAGGTCTTCGG
GGGTGCAGGACGCGTTGGCCAGGGCCCAGGGCGAAAGGCCCAGCAGCAACAGTGCGGGCA
AAGACGTACGCATCATCCGACGCTTCCTTCCAGCGAGACTTCCAGCAGCTTCTTGGCCTC
CACCGCGAACTCCATCGGCAGTTCGCGGAACACCTGCTTGCAGAAGCCGTCGACGATCAT
CGACACCGCGTCTTCCTGGCTGATGCCACGGGCGCGGCAGTAGAACAGCTGGTCGTCGGA
AATCTTCGAGGTGGTGGCCTCGTGTTCGACGGTGGCGCCCGGGTTCTTCACCTCGATGTA
GGGGAAGGTGTGTGCGCCACACTGCTTGCCGATCAGCAGCGAATCGCACTGGGTGTAGTT
GCGCGCGCCATCGGCGTTGCGGTCCACCCGCACCAGGCCGCGGTAGGTGTTCTGGCCACG
GCCGGCACTGATGCCCTTGCTGACGATCTTGCTCTTGGTGCGCTTGCCGACGTGGATCAT
CTTGGTGCCGGTGTCCGCCTGCTGGCGGTGATGGGTCAGCGCCACGGAGTGGAACTCACC
GACCGCGTCGTCGCCGAGCAGCACGCAGGACGGGTACTTCCAGGTGATCGCCGAACCGGT
TTCGACCTGGGTCCAGGTGACCTTGCTGCGCGCGCCACGGCATTCGGCACGCTTGGTGAC
GAAGTTGTAGATGCCGCCGACGCCGTTCTCGTCGCCCGGGTACCAGTTCTGCACGGTGGA
GTACTTGATCTCCGCGTCTTCCAGCGCGACCAGCTCGACCACCGCTGCGTGCAGCTGGTT
CTCGTCGCGCATCGGCGCGGTGCAGCCTTCCAGGTAGGACACGTAGGCCTTGTCCTCGCA
CACGATCAGGGTGCGCTCGAACTGGCCGGTGTGGCCGGCATTGATGCGGAAGTAGGTGCT
CAGTTCCATCGGGCAACGCACGCCCTTGGGAATGAACACGAAGCTGCCATCGGAGAACAC
CGCCGAATTGAGCGCGGCGAAGTAGTTGTCGCCTACCGGCACCACGGTGCCCAGGTACTG
GCGGACCAGTTCCGGATGTTCCTTGATGGCCTCGGACATCGAGCAGAAGATGATGCCCTT
CTCGGCCAGTTCCTTGCGGAACGTGGTACCGACGGACACCGAGTCGAACACCGCGTCCAC
CGCCACGCCTGCAAGCTTGGCACGCTCGTGCAGCGGCACGCCCAGCTTGTCGTAGGTGTC
GAGCAGTTCCTTTGGCACGTCATCCAGCGAGGCGTACTTCGGGCCCTTGGGCGCGGAGTA
GTAGCTGAGCGCCTGCAGGTCGATCGGCGCGATCTCCAGCTTGGCCCAGTCCGGCATCGG
CATGGTCAGGAAGTGGCGGTAGGCGTCCAGGCGCCACTGCGTCATCCACTCCGGCTCGTC
CTTCTTGGCCGACAGGGCACGGATGGTGTCCTCGTCCAGGCCCGGCGGCAGGGAGTCCGA
TTCGATCTCGGTGATGAAGCCGGCCGAATACTTGCGGCCGAGCTGCTCGTGGATCTCGCG
GTTGGGGGTGTCGTCGTGGGCGACGTTTTCGATGGTTTCGGTGGCCATGGGGGGCTGCCT
GTGGATCAGGAGACGACGTCGACAGCGATGGTGCGGCGCTGTTCGTCATCGGCAAGGGGA
AGAGGGGGCAGGATCTGGGCGAGGGTGACATCGCGCAGGGCCTCGGAGACCACGTCGTTG
ATCAGCCGCCAGCTGCGGCGCGCGCCGCACTTGGGCGCCATGCCGCACTGGTGGTGGTCG
TGGCTGCATTCGGTCAGGGCCAATGGCCCTTCCATCGCTTCGACCACTTCGAACAGCGAG
ATCTCGATGGCCGGGCGGGTCAGGCGGTAGCCGCCACGGACACCGCGCAGGCCTTCGACC
AGGCCGGCCTGCGCCAGCGGCTTGAGCACCTTGCTGACGGTGGGCGGCTCCAGGCCGGTG
AATTCGGCCAGCTCAGTGGCACTGAGCACCTCGCCCGGACGGGCGGCAAGCACGGTCAGC
ACCACGGTGGCGTAATCGGTGAGCTTGGTGACACGCAACATGGGAATGCGAGCGGTTCTT
AAAGCGGACTGAAATTGTACGCTTTTATTCGCCGGCATCCAACCCGGGCATTCAGCCGGC
GCTGGGACGGACCGGGACGACGCACCGGGGCCACCGCCGGGGCGCCATGCTGCGCCAACG
GGGTGATTTTCGCAATCACCCGGAATGGGCGAGAATCCCGGTTCCATCCGCTGCAAACAG
CCCGTGCCGATGCCGAAGAAGATCCAAGCCCGCAAGTCCGCCATCCATGGCAACGGCGTG
TTCGCCGTGGCCCCGATCAAGCAGGGCGAGCGCGTGATCCAGTACAAGGGCCTGCTGCGC
AGCCACGGCGACGTTGATGCCGATGACAGCGGCGACGTTGAAAGCGGCCATACCTTCCTG
TTCACCCTCAACGATGACTGGGTGATCGATGCCAACTACAAGGGCAACGATGCGCGCTGG
ATCAACCACAGCTGCGACCCGAACTGCGAGGCGGTGATCGAGGAAGACGAGGACGGTGAC
AGCCGTGGCGACAAGGTGTTCATCGAGGCGCTGCGTGACATCAAGGCCGGCGAAGAGCTG
ACCTACAACTACGGCATCACCCTGGCCGAGCGTCACACCGCCAAGCTGAAGAAGATCTGG
GAGTGCCGCTGCGGCTCGCCCAAGTGCACCGGCACCATGCTGCAGCCCAAGCGCTGACCG
GTACCGGGTAGTGCCGGCCGCTGGCCGGCAAGGCGCAATCCAGGTGCCGGCCAGCGGCCG
GCACCACCCGGAGGCTCTCCACCTGCCGTGCACGGCAGGGTCACCGCCGTGCAAGGGCCG
TTCTTCCATTCTGTCGGCACCCCCAACCGGAGTGCACCCATGGCAGAACGATTGAAGGGC
AAGCAGATTGCCATCCTTGCCACCCACGGCTTTGAACAGTCCGAACTGACCGAACCCAAG
CGTCTGCTGGAAGCCGAAGGCGCGCGCGTCAGCGTCGTGTCGCCTGCAAAGGAGGCGACG
ATCAAGGGCTGGAAAGAGAAGAACTGGGGCGACGCCGTTGCAGTGGATATTCCGCTGGAT
GAGGCCGATCCGGCCAGCTTCGATGCCCTGGTGCTGCCGGGAGGGGTCATCAATCCGGAC
ACGCTGCGTACCGACGAGGCTGTACTCGGCTTCGTCCGCGCAGTAGACGAAGCCGGCAAG
CCTGTGGCGGCGATCTGCCATGGCCCGTGGCTGCTGATCAACAGTGGCCTCGCCGATGGC
CGCGAGCTGACGTCCTGGCCGTCCCTGCAGCAGGATCTGACCAATGCGGGGGCGAACTGG
CGCGATGCCGAGGTCGTGGTCGACGGCAACGTGATCACCAGCCGCAAGCCGGACGACATC
CCAGCCTTCAGTGAGGCGGTGGTCAAGGCACTCGCCGCCTGATGCGCTGCCGGTAGTGCC
GGCCGCTGGCCGACACCACCTTACTTGCCCAGCACGCCTGCCGGCACCAGGTTGCCCAGG
TTCTGGTTGAAGGTGACCACCAGCTTGCCGTTCTTCACCTGTGCCGATTGCACCTGCAGC
GCGCCAAGCACGCCGGCCACGGCCGGGTCCAGCTTGTAGATCGGCTCCCGCTGGGCGTAG
TCGCTCAGCCAGGCGTTGAGCAGGCCACGGGTACGGGAGTCGAGACGACCGCCCTGGTTG
GCCGGCGTGAAGTCATCCACGCTCGGCTGCTGCAGATGGAATCCCTGGGTCTGCGCGTCG
TAGCGCAGGCCGCTGCTGAGCTTCACCGTACCCAGTTTGGCCGGATTGCCACCGGCAGTG
GCCAGTGCCACGTCCATGCCAAGGTTCAAGCGCTCGCCGGCCGGGAGGCTCAGCTGGGGG
TGGCTCATGGTGAGGGCGATCAGTCCGCCCAACGCGTCCTGGGTGCGCGGGAAGCTGCCA
TCGAGATACTGCTGCACATCGCTGGCGCCGACCGACAGTTCGCGGCCGGAAATGGATGGG
GCGGCCTGCGCGCCAATCGCGGCGGCGATCAGCACGGTGGAGGCGGCGAGGCGGGTCATC
AGGGAACGCAGGCGCATGGCGGTGACCGCTGGACTGGGAAAGGATGGAGGAAAGAGTAGC
CGGGACGGCTGAATCGCGCGTGCATGCCGCTGCAATGGTTCAGTCCAGCGTTGGCCGCAG
TTGCGCCGACTGGATCTGCCAGCCGCGGCCATCAGCACTGGGCTGCACGCGGTACCAGCC
GCCGAAGCGGAAGGTCCCTTGGGTGGTGACCGCGCGGATCCGCACCGGCACTTCCAGCAG
CTGGGGAGGATGCTGGCCGTCGCGTGCCACCGGGGGCTCGCTGTCCAGCCGCAGCGTACG
CACGCCCTGCAGCTGGCGTATGGCAGCGTCATCTGCGCGGTGCGGGTCGGCCGGTGGAAT
CGCCCATGCCGCGTCGCTGGCGCTGCGGTTGCGGTTGAGCAGCGCGATCACGTAGCGGTT
GAGCATCACCGATGGTGGTTGGGCGTCGGCAGCGACCGCAGCGAACAGCGGATCGATCGC
CGGTGTCTGCAGGGACGCCGCTTCGGAGCCGGCGATGCCCTGCGTTCCGGCGCCGGCGAC
AGCCGGCGCTGGCGCAACATCGGGCGCTGCCGCAGGCCTGGAGCAGCCGAGCAGCGCCAG
GGGCGCGATCAGGAAAAGCGTCCTGCGCATGCCTCCTCCCCGAGGCGATGTGGGGGAGAC
AGTGTATCGGCTGCGCGGGAATCAGCGGGAGGAGGGCAACTGCTCCAGCGCATCCAGTGC
CGGCAGCACCTGCCCGGCGATGGCGGCCAACGCATGTCCATCGGTCTCCGCGTGGCGCTG
CACGATGTCGCGCAGCAGCTGGGTGGCGATCACCAGGGTCGCGCGTTCATCACCGCTGAT
GCCAGCGGTGCGTGGCGCCGCTTCCAGCAGGCGCATCAGGTCGCGGCTGGCGCGATGTTC
CAGTTCGATGGTGCAGCGCCCGGTGCACTGCAACCCGTCCTTTTCGATGGGGGTCACCGA
GATCCGGTAGCGGGTGGAGGGGCTGGCCATGAGGGGATGCTCGCCGTAGCTGTGGAGGAT
GTGCCCACCTTAGGCAAGGCCGTGCGCGGCGGCGATGGCCGGGGCTGCACGCAGTGTTCC
ACCCGGTACGTTCCAGGGCCTGCCCAGGCCGCGCCTGGCTAATGGCGACGGGCTTGAACG
GGGATTTTCCAGTATGCGGCAACGCTGTGTTGCGAATGCCCCGGGGCGGCGCATCCACAC
GTGGCGTGGACCTGCTGCCGGGAACGTGCAAAAGAAAACGGGACGGCCAGAGCCGTCCCG
TCGGAATCCGCGTTGGGGCGCGCGCTTACAGCGCGGCGTCCTTCAGCTTCTTCAGCGGAC
GCACCTTCAGCTTGGTGGTGGCCGGCTTGGCAGCGAACCACTGCTCTTCCTTGGTGAACG
GGTTGATGCCCTTGCGCTTCGGCTTGGCCGGCACATTGACGGTGGTGATCTTCAGCAGGC
CCGGCAGGGTGAAGGAGCCAGCGCCCTTCTTGTGCACCGAGGAGGCAACGGCGCTTTCCA
GCGAGGCCAGCACAGCGCGGACGTCCTTGGCGACGACGCCGGAGGCTTCAGCGATGTGTG
CAACCAGGCCGGACTTGGTCAGCACTTCCTTGATCGGCTTCGGAGCGGCCGGCTTGGCGG
CTGCCTTCGTCGCGACTTTCTTCACTGCCTTCTTCGGGGCAGCCTTCTTAGCGGTCTTTG
CCATGGTTTCCTGTTCCGTGAACGGTTGGTTGTTTGGTCGGCGCCGAACCCCGTCGGCAA
GCGCAATGTAGGGCAACTCTTGGGCGCCGCCAATAGCCCGAAGCGCGGAAAGTGCATGTT
TTTTCATATCCAGGCCGATTCAGTACATGGCGCGCCGTGGGAGACGGGGGTGTGGCAACG
TGCGCTACGGCCCACGCCCGCCCATCGGCGGAATGCGCGAAACCACTGAAAACAAGAGAA
AAATGCGTTTCCGGCTGGTAAGAAAGTGTCCACGCGCCGGGTTCGGAAGGCGACCTGCGG
CGTGCGGCGGAGCGACGCAGGGCTAACGCCTCCCGTGCGAGGGTGACCGTTCATCACCGT
CACGCAGGAGCAGCACATGGGAATCTCGCGACACGCCACCGCGCACTGGGAAGGCGATCT
GAAGTCGGGCAAGGGGCAGCTGAGCACGCCGCAGAGCGGGCTGCTGGACAAGACACGCTA
CGGCTTCAACAGCCGTTTCGGCGACGAAAAGGGCACCAATCCGGAAGAGCTCATCGCTGC
TGCGCACGCCGGTTGCTTCACCATGGCGCTGTCGGCCAAGCTCGGCGAAGCCGGCTTTAC
CCCGACCTCGCTGGATACCGAAGCCAAGGTCGATCTGTCATTGGAGGGCGGCCCGCAGCT
GTCGCAGATCCGGCTGAAGGTGAAGGCAGTGGTGCCGGGTATCGACGCGACGCAGTTCCG
TGCGATTGCCGATGACGCCAAGCAGAACTGCCCGGTGTCCAAGGCGCTGAGCGCGGTGCC
GATCAGCCTGGAAGCCGAGCTGGGCTGAGGGTAGTGGCGGCCGCTGGCCGGCAACCGCAT
GATCTCGAGGTCCAGGTAACAGCCGGCCAGCGTTATGGCGGCCTTCCTGGCCGCCACCCT
CCGGGCCGTCGCGTCCGACGTTGGCAGCGGCTCCTGCCGCTGCCTTCGGCTCTACCTCGA
TGGTGTTTACCAATCGATGGTGCCGCTGATCACCGTCTGCACCTGCCCGCCAGACCAGAC
CTCGCCGTCCTGGTCGACCAGCAGGGTCAGGCGCGCGTCATGGCCGACTTCGCGGCCCTG
GCTGACTTCAAACGGCGTCCGTCCACGCGGCAGCGCGTCACGCAGGTCCAGCCACGCGGC
CAGCACCGCATTGGCCGCACCCGAGGCGGCGTCCTCGAAGCGGCGTCCATTGCCGACGAA
GGCACGTACGGCCAGGTCGAAACCCTCGCTGCCATCGCTGAAGGCATAGGCGAACACGCC
CATGCTGTCGGTGGATTCAGCCAGTGCGGCCACTGCATCCCAGTCTGGCTGCAGCGCGCG
CAATGCGGCCTCGTCGGCCACCTGCACCACCCACCAGCTGCGGCCGCCCTGCATGCGTGC
CGGCGGCAGTGTGCCCAGCGGCCAGTCCTTCAGCGCGGCCTGCAGGCGCGGATCGGTGGC
CTCAGCGGTTTCGGCCAGCTGCGCGCGCGGGGTGCGGATGGCGATGCGCTGCTGCGTACC
TTCACCGCTGACGCGCAGCGGCAGCGCGCCGGCAATGCCGTCCTGCACCAGCACGCCGTC
GACCGCTGCGGCCAGGCCCGCCTGCAGCACCGCGTGCGCGGTACCGACGCTGGGATGGCC
CGCGAACGGTACTTCCTTCTGCGGGCTGAACATGCGCAATCGATAGCTGGCGCCCGGCAC
CCGCGGCGGGAACACGAAGGTGGTTTCGGGCAGGCGCGTCCAGCGCGCGATGGCCTGCAT
GCTGGCGTCGTCCAGGCCCTCGGCATCGAGTACCACGGCCAGCGGATTGCCAGCGCCGGC
GCGCGGGGAGAACACGTCCAGCTGCAGGAAACGGCGGGTGGTCATCAGGCGGCACTCCAG
TAAACAGGCCGCATAGCGTAGCGCGGAGCACCAAAAAGGGGACGGAGGGAATTAAGTCGC
TTTTGCCTCATGTGCCATAAGCGACTTAATTCCCTCCGTCCCCTTTTTTCCGTGGGCTAC
CAGCGGATGCTGCCGTCGATCACGCACTGCACCTGGCCGCCGATCCACACCGTGCCCTGC
GCATCAACCTCGACCTGTACGCGACCATCGCGGCCGACTTCGCGGCCCTGGCTGGCGACG
TAGCGGCCCTCGCGGCCGGGCAGGGCATTGCGCTGGCGCAGCCAGGCACCGATCAGCGCA
TTGGCGCTGCCTGTCACTGGATCCTCGGGCACGGCGGCTGCATCAGCCGGGCAGAAGGCG
CGCACCACCCGGGTGTGGTCGCCGCCGGCCTCGTCGGCGAACACGGCCACACCGGTCGCG
TCGGTGGCGAGGCTCCAGTCGGCCAGCGTGGCCATGTCCGGCACAAGGTTGCGTACGGCA
GCGGCGTCGCGCAGCGGCAGCAGCCACCAGCGTGCGCCGTTGTCCCACAGTTCGGGCGCG
TGCCCGCTGGCAGCCAGCGCCAGCAGCTCCTTCGGCGCGGCGTCCGCCATCGTGTCCAGT
TGTCGTGCCGGTGGGCTGGCCAGCTGGATTTCCGGCGCCTCGGCCGGACCGCTGACCCGT
ACCGGCAGCAACCCCGCCTCGCATTGCTGCAGCAGGGCACCGTTGCGCGGTTGCGCCAGG
CCGCAGGTCACCGCCGCCCAGGCGGCGCCGACGCTGGGGTGGCCGGCGAAGGCCAGCTCG
CGGGTCGGGGTGAAGATGCGGATGTGGTAGTCGGCGCCCGGCGTGCTGGGGCGCAGGAAG
AACACCGTCTCGGACAGGTTCAGCCAGGCGGCCAGGGCCTGCATCTGGCTGCTGGAGAGC
CCGTCGGCGTCCAGGATGACGCCCAGCGGGTTGCCGGTGCCGGGGCGGGGGGCGAAGACA
TCGAGCTGCAGGTAACGGAGGACGGCCATCTACGGGGATATTGCGCTTAGAATCAAAGGT
TCCGCCCCCGAGGGCGGCTTCCCCACATTCTACATAGCCAATCCATGTCAGCTTCCCCCC
TTGTCGATCGTTGGATCGTACTGAAGTTCGGCGGCACCTCGGTGTCGCGTCGTCACCGCT
GGGACACGATCGGGAAGCTGGCGAAAAAACGCGCGGAAGAGACCGGCTCGCGCGTGCTGG
TGGTGGTGTCGGCGCTGTCCGGGGTCACCAACGAACTGACCGCGATCGCCGATGGCGCGC
CCGACAGCCGGGACCGCGTGGCGGCGCTGGTCGAACGCCACGAGGCCTTCCTGGTTGAAC
TCGGCCTGGGCCGCGAGGTGCTGGCCGATCGCCTGGCGGCGCTGCAGGGGCTGCTCGACG
ACGCGCGGGCGGCCACCCGTCCGCTCGACTGGCAGGCCGAAGTGCTGGGCCAGGGCGAGC
TGCTGTCCTCCACCCTGGGTGCGGCCTACCTGCACGCTTCGGGCCTGGACATGGGCTGGA
TGGATGCCCGCCAGTGGCTGGACGCGATGCCGCCGCAGCCGAACCAGAGCGACTGGTCGC
AGCGCCTGTCGGTGAACTGCCAGTGGCGTGCCGACGCGGAATGGATGCAGCGCTTCCGTG
CGCAGCCGACCCGCCTGCTGATCACCCAGGGCTTCATCTCGCGGCATGCCGATGGCGGTA
CCGCCATCCTCGGCCGCGGCGGCTCGGATACCTCGGCGGCGTACTTCGGTGCGCTGCTCG
GTGCCAGCCGCGTGGAGATCTGGACCGATGTGCCGGGCATGTTCAGTGCCAACCCGAAGG
ATGTGCCGGACGCGCGCCTGCTGACCCGCCTGGACTATTACGAGGCGCAGGAAATCGCCA
CCACCGGCGCCAAGGTGCTGCACCCGCGCTCGATCAAGCCGTGCCGCGATGCCGGCGTAC
CGATGGCCATCCTCGATACCGAGCGCCCGGAACTGCCGGGCACCAGCATCGACGGCAGCG
CTGCGCCGGTACCAGGGGTGAAGGCGATCAGCCGCCGCAACGGCATCGTGCTGGTGTCGA
TGGAAGGCATCGGCATGTGGCAGCAGGTCGGCTTCCTGGCCGATGTGTTCAATCTGTTCA
AGAAGCACGGCCTGTCGGTGGACCTGATCGGTTCGGCCGAAACCAACGTCACCGTGTCGC
TGGACCCGTCTGAGAATCTGGTCAATACCGATGTGCTGGCCGCGCTGTCGGCCGACCTGT
CGCAGATCTGCAAGGTGAAGGTGATCGTGCCGTGTGCGGCGATCACCCTGGTGGGCCGTG
GCATGCGTTCGCTGCTGCACAAGCTGTCGGACGTGTGGGCGACCTTCGGCCGCGAGCGCG
TGCACATGATCTCGCAGTCGTCCAATGACCTGAACCTGACCTTCGTCATCGACGAGGCCG
ATGCCGATGGCCTGCTGCCGGTGCTGCACGCCGAGCTGATCGACAGCGGCGCGATGCCGG
TGGAAGAGACCGAAGTATTCGGCCCGCGCTGGCGCGAGATCGCCGGCACCGTGCGCCCGC
GTGGCACGCCGTGGTGGCGGGGCCAGCGTGCGCACCTGCTGCAGCTGGCCGATGCCGGTA
CGCCGCGCTACGTCTACCATCTGCCGACCGTGCGCGCCCGCGCCCGCGCGCTGGCCGCGA
TCAAGCCGATCGACCAGCGCTACTACGCGATCAAGGCCAACAGCCACCCGGCCATCCTGC
AGCTGCTGGAAGCCGAAGGCTTCGGCCTGGAGTGCGTGTCGCATGGCGAACTGAAGCACG
TGTTCCAGCACCTGCCGGAACTGTCGCCCAAGCGCGTGCTGTTCACTCCCAGCTTCTGCC
CGCGCAGCGAGTACGAAGCCGCATTCGCGTTGGGCGTGACCGTGACGGTCGACAACGTCG
AGGCACTGCAGCGCTGGCCGGACCTGTTCCGCAACCGCGAGCTGTGGCTGCGCGTCGACC
TGGGCCGTGGCGAAGGCCACCACGCCAAGGTCCGTACCGGTGGCAAGGAGTCCAAGTTCG
GCCTGCCGATCGCCCGTGTCGACGAGTTCGTGCGCGCGGCCACCGATCTGGGCAGCCGCG
TGGTCGGCCTGCATGCGCACCTGGGCAGCGGCGTGGAGACCGCGCAGCACTGGCGCCTGA
TGTGCGATGAGCTGGCCGGTTTCGCCCGCCGCATCGGCAGCGTGCAGACCATCGACATCG
GTGGCGGCCTGCCGATTCCGTATTCCGCCGAGGACGAGCCGTTCGATCTGGATGCCTGGG
CCGAGGGCCTGGCGGAGGTCAAGGCGCTGCATCCGGCGTTCCGCCTGGCGATCGAGCCGG
GCCGCTACCTGGTGGCCGAATCCGGCGTGCTGCTGACCCACGCCACGCAGGTGGTGGAAA
AGGACGGCGTGCGCCGCGTCGGCCTGGATGCCGGCATGAACGCACTGATGCGCCCGGCGC
TGTACGACGCCTGGCACGACATCGAGAACCTAAGCCGCCAGGGTGGGTATGCCGAGGCGG
CGTTCGATGTGGTCGGCCCGATCTGCGAATCCAGCGATGTGTTCGGCAAGCGCCGCAAGC
TGCCGGTGTCGACCGCGCCGGACGACGTGATGCTGATCGCCGATGCCGGCGCCTACGGCT
ATTCGATGGCCAACACCTACAACCAGCGGATGCTGCCGCGCGAAGACGTGATCGAATGAT
TGCCGCCCTGCACCCGCCCACCGACACGCCCCGCGCCCTCGCGCGGGCCCGTGCCTGACC
GGATACACCATGACTGCTTTCGACAAACACCAGGTTTCCCGCTTCCGCTTCGTCCGCTGC
GAATTCGCCGCGGAGACCGGCGTGGCCAGGCTGGTCTATGCCTTTGATGACGGCCCGGAG
ATGGTGGAGACCATCACCGTGCCCGGCGCCCCGTTCGTGCTGGACGAGGCGCGTACCGCC
GCCGTGCAGCGCGCGCTGCAGCTGCTGCACCTGATCGCCGGTGTCAGCTACTACAAGGCG
GGCGTGCCGGAGACGGTCAGCATCGACAGCTACAGCATCGATGCCGATACCGCCGCACTG
GTGGAGACCATTTACCTCAACGGCCTGGGCGAATTCGCCTACCGCAATGGCCTGAACCTG
CGCGGCCGCTTCCGGTTGCCGGTGCAGGGCGAGGCCGTGCAGGCGCCGTCGCTGGGCCTG
CAGCCGCACGCGCTGGTGGCCATCGGCGGCGGCAAGGATTCGCTGGTCAGCATCGAAGCG
CTGCGCCGTGCCGGCGTGGACGAGACCGTGACCTGGATCGGTGGCTCGCAGCTGATCCGT
GCGTGCGCCGAGCGCACCGGCCTGCCGACATTGAACCTGGGCCGCACGCTGGCACCTGAA
CTGTTCGAGTTGAATCGCCAGGGCGCATGGAACGGCCATATCCCGGTGACGGTGGTGAAC
TCGGCGATCATGGTGCTGGCCGCGTTGCTGCACGGCGTGGACCAGGTGGTGTTCTCCAAC
GAGCGCTCGGCCAGCTACGGCAGCCAGATTCCAGGCACCGGCGAAGTGAATCATCAGTGG
TCCAAGGGCTGGGCCTGCGAGCAGGCGTTCGGCAGCCATGTGCAGAAGTACGTGGCGGCG
GACCTGCAGTACTACTCGCTGCTGCGCCCGATGTCCGAGCTGGCGGTGGCCCGCCAGTTC
GCCAAGAGTGACTTCTACGACGCGCATTTCTCCAGCTGCAACCGCAACTTCCACATCCTC
GGCGAGCGCCCGGTGAACCGCTGGTGCGGCGTCTGCCCGAAGTGCCATTTCGTGTTCCTG
GCACTGGCCCCGTTCATGCCCAAGACGCGCCTGGTGCGCATCTTCGGCCGCAACCTGCTG
GATGATGCCGAGCAGGCCGGTGGCTTCGATGCGCTGCTGGAATTCCAGGACCACAAGCCG
TTCGAGTGCGTGGGCGAAGGCCGCGAATCGCGTGCGGCGATGGCGACCCTGGCGCAACGC
CCGGAGTGGAAGGAAGACGTGCTGGTGAAGCGCTTCTGCAACGAGATCCAGCCGCAGCTG
GATGCCGCCGAACTGGAACTGGCACCGCTGCTGCAGCTGCAGGGCGAGCACCGCGTTCCG
GCTGCGCTGTGGGAACGGGTGCGTGAAGATTTCGAAGCTTGACGGAAAGCGCGTTGCACT
GTGGGGCTGGGGCCGTGAGGGCCGCGCCGCGTTTGCGGTGCTGCGTGAGCGCCTGCCCAC
GCTGCCGCTGAGCCTGTTCTGCCCGGCGGCTGAAGTCGAGGCCGCGCGTGCGGAAACGCA
GGGCGTGCTGGACGTGCGTGGCGAGCCTTCTGCTGAAGCGCTGGCCGCGTTTGACGTGGT
GATCAAGTCTCCCGGCATCAGCCCCTACCAGCCAATCGCGCTGGCGGCGGAAGGGCAGGG
CACCCGCTTCATTGGTGGCACCGCGCTGTGGTTCGCCGAACACGCGGCCGACGATGGCAT
CGTGCACGACACCGTGTGCGTGACCGGTACCAAGGGCAAGAGCACCACCACCGCGCTGGT
CGCGCACCTGCTGCGTGCCGCCGGCCACCGTACCGGCCTGGTCGGCAACATCGGCCTGCC
GCTGCTGGAAGTGCTGGACCCGCAGCCCGCGCCCGAGTACTGGGCGGTGGAACTGTCCAG
CTACCAGACCGGCGAAGTGGCACGCAGTGGCGCCCGCCCGCAGGTGGCGGTGGTGCTGAA
CCTGTTCCCGGAACACCTGGACTGGCACGGCAGCGAACAGCGTTACATCGAAGACAAGCT
GCGGCTGGTGACTGAAGCCGCACCGCGCATCGCCGTGCTCAATGCCGCCGATCCGCACCT
GGCCGCGCTGTCGCTGCCCGACAGCGAAGTGGTCTGGTTCAACCAGCCGCAGGGCTGGCA
CATGCGCGGCGACATCGTGCATCGTGGTGAGCAGGCCGTGTTTGATACCCGCAACACGCC
GCTGCCGGGCCGCCACAACCGTGGCAACCTGTGCGCGGTGCTGGCCGCGCTGGAAGCGCT
GGGGCTGGATGCCGCGGCGCTTGCGCCGGCGGTGCAGGACTTCCGTCCGCTGCCGAACCG
TCTGCAGCGCATCGGCGTGGCCGATGGCCTGACCTACGTCAACGATTCGATCAGCACCAC
GCCGCATGCCAGCCTGGCCGCGCTGGAGTGCTTCGCCGGGCAGCGCATCGCGCTGCTGGT
GGGCGGGCATGACCGTGGCCTGGACTGGACCGATTTCATGCAGCACATGGCGCACGACGT
GCCGCCGGTGGAGATCGTGACCATGGGCAGCAACGGCCCGCGCATCCACGCCATGCTGCA
GCCGCTGGCCGATGCCGGTCGCTTCGGTCTGCACGCTGCAGGTGATCTGCCCGAGGCGAT
GGCCTTGGCGCGCGCCGCGCTGGGGGTGCAGGGTGGGGTGGTGCTGCTGTCGCCGGGCGC
GCCGAGCTTTGGTGCGTACCGCGATTACGTGGCGCGTGGCCGTCATTTCGCCGAGCTGGC
CGGATTCGACCCGGACAGCATCAGCGCGATTCCGGGGCTGGGCATCGCCTGAGGGGTCGG
ATCCCTTTCCGCAGGAAAGGGCTCTGACCCCAACGGGATTCTGGCCGGCAACCCTCCGGA
GAAATTCATCCACGCATGGCGTGGATCTACTGCTCCTCGTCGATGAACGCGTAGCCGCCG
TCGATCAATTGCTGCAGATACGCATCGAAGCTGGGGGCGATCACCGCATAGCTGTCCGGG
TCGTGCAGGTAACGCACCACCTGGCCGGCAACGCCGCCGGGTGCCGGATCAAAATCCAGG
TACAGCATCGAGGTGCCGCCGTTGTTCATGCAGTGCGAGAAGCACAGGCGGCGGTTCATC
GGCAGATCCGCGTCGATGCCTTCACCCAGAATCTCCGGCTCGTCATCCAGCCACTCTTCG
TAGATGGAACGGATGCTGTCGTCCCATTGCTGCTGGTCCTCGAAGATCTGCGCGACCGAG
CGCAGGTAGTACGGATAGCCGCCGTCTTCCACGTCCGAGCCGAGCATCAGCACGCAGACC
CCGCCGCCGGGGTACTCGCGGAAATGGGTGCCATCGACGCGGGACAACAGTTCCACCAGG
CTGTCAGGCACCTGCGGCCATTGCATGCGCAGGCGCTGCAGGTCTTGTGCGCTGGCGCCC
TGGACGTGAGCCCATTGCGGGGCATCGTCGGCAGGCAGGCGTGGGATCAGGCCAGACAGA
AAGCGATCAACAAGGTTCATGCGAAAAAGGGGACGGAGGGGATTAAGTCGTATCCAACCA
CACCTGCGTCACGTCGCCAATGCAGAATGCGACGCGGGAGGGGCGAATACGGCTTAATCC
CCTCCGTCCCCTTTTTCTCGCGGAGCAGGCGCATGAACCGATGGCGTTGTGGTGTGGCGA
TGGTGCTCGGCCTGGCGGCGATGCCGGCGTGGGCGGCAATGAAGACGCAGCCGGTGGAGT
GGAAACACCAGGGCACGACTTTCAGTGGCGTGCTGGTCTATGACGACGGCGACAACGACA
AGCGCCCTGGCCTGGTGATGGTGCCGAACTGGAAGGGTGTGAACGAATCGGCCATCGAGA
AGGCCAAACAGCTGGCCGGCGATGATTACGTGGTGCTGGTGGCCGATGTCTACGGCAAGG
GTGTGCGGCCGAAGACCGATGCCGAGGCCGGGCCGGTGGCGACCAAGCTGCGCAACGATC
GGCCGCTGCTGCGCGCGCGTGCACTGGAAGCGGTGAACGCGCTCAAGGCGCAGGCCGGGA
AGGTGCCGCTGGATGCCAGCCGGATCGGTGCGGTGGGCTTCTGCTTCGGCGGTACCACCG
TGCTGGAGCTGGCCCGTGCCGGTGCGCCGTTGGCCGGTGTGGTCAGCCTGCACGGTGGGC
TGGGCTCGCCATTGCCGGCGCAGGCCGGTGGCAGCCATCCTTCGGTGCTGGTGCTCAACG
GTGCTGACGACAAGAGCGTGACCGCCGAGGACATCGCCGGTTTCCAGGAGGAAATGAACG
CGGCCAAGGTCGACTGGGAGTTCACCAACTACAGCGGGGCGGTGCACTGCTTTGCCGAGC
GCGATGCCAACAGCCCGCCGGGGTGCCAGTACAACGAGCGGGCGGCCAAGCGCGCGTGGA
AGGCGCTGGATGAGTTCTTCGAGGAGCGCTTCGAGAAACGTTGATCCGTGCAGCGGTAGT
GCCGGCCGCTGGCCGGCATTCCCGTGGCATCGGCAGCCTCAGGAGGTTGCCGGCCAGCGG
CCGGCACTACAATGCGGTCGATGCGAGGGGTTGGCACCCACCGATGTTTCCGTGCCGACC
AACGGTCGGCACGCCGCCATCAATGCGAACGCTGCACCGCGTAACGCGCCAGGCCACGCA
GGGCCGCCACGGCATCGTTGTCGCCCAGGCCATCGAGCGCGCGCTCGGCGGCTTCGGCAT
ATTCCTCGGCACGCGCGCGGCTGTACTCCAGGCCGCCGGTGGAGCGGATCGCGGCCAGTA
CTTCCGGCATCGCCGAAGCGTCGCCGTCCTGCACGATGGTGCGCAGGCGCTCGCGGGTGG
CGTCGTCGGAATGGGCCATGGCATGGATCAGCGGCAGCGTGGCCTTGCCCTCGGCGAGGT
CGTCGCCCAGGTTCTTGCCCAGTTCCTCGGCATTGGCCGAGTAGTCCAGCACGTCGTCGG
CGATCTGGAACGCGTAGCCCAGGTGCATGCCGTAGTCGAACAGGGCCTGCTGGGTGGCTT
CGTCCACGCCGCTGGCCAGCGCACCCAGGCGGGTGCCGGCGGCGAACAGCACCGCGGTCT
TGCGCTCGATCACGCGCAGGTAGGCGGCTTCGTCGGTATCCGGGTTGTGCACGTGCAGCA
GCTGCAGCACTTCACCCTCGGCGATGCGGTTGGTGGCGTCGGCCAGGATCTGCATCACCG
GCATGCGCTCCAGCTCGACCATCAGCTGGAAGCTGCGCGAGTACAGGAAGTCGCCGACCA
GCACGCTGGGCGCGTTGCCCCACAGCGCGTTGGCGGTGCTGCGGCCACGGCGCAGGCTGG
ATTCATCCACCACGTCATCGTGCAGCAGGGTGGAGGTATGGATGAACTCGATGATCGCCG
CCAGCTGGTGGTGCTCCGGACCGGCCTGGCCGACCGCGTGACCCGCCAGCATCACCAGCA
TCGGGCGCAGGCGCTTGCCGCCGGCGGAAATGATGTGGTCGGCGATCTGGTTGATCAGCA
CGACGTCCGAGGACAGCCGGCGCCGGATCAGGGCGTCGACGGCGGCCATGTCGGCCGCGG
CAAGCGACTGGATCTGGGGCAGGCCCAGGGCGGGACGGGTGTCTTCGGTGATGGTCATGC
GATCAGGCTTTCAGGCTCACCACCGATTATAGGCGCTGGCCGTGAATTCGGGCGCAAACG
GGGCTGGCCGGCGTTCCCGGCGCCGCAAACGCTGCCGCCTGCGTGAATACGTATGCAGGT
TGCGCCATGCCCGCGAGGCCGCCGCTAAGCTTGCCGGAACAGGATTTCGGCCCGCTACTG
GCGGGTCCCGCATGCCCGGAGGGGGGCTGTCGATGTCGCACTATCCATGGTGGCGCGGAG
CCGTCATCTACCAGATCTACCCGCGCAGCTACCTCGATGCCAACGGCGATGGCGTGGGCG
ACCTGCCGGGCATCATCCAGCGCCTGGACCATATTGCCGCGCTGGGCGTGGACGCGATCT
GGATCTCGCCGTTCTTCAAGTCGCCGATGGCCGACTTCGGCTACGACATCGCCGACTATC
GCGACGTCGACCCGCTGTTCGGCAGCCTGGACGACTTCGACCGCCTGCTGGCCAAGGCGC
ACGACCTGGGCCTGAAGGTGATGATCGACCAGGTGTTGAGCCATACCTCGATCGAGCACG
CCTGGTTCCGCGAGAGCCGCCAGGACCGCAGCAATCCGAAGGCCGACTGGTACGTCTGGG
CCGACCCGCGCGAGGACGGCACCCCGCCCAACAACTGGCTGTCGCTGTTCGGCGGCGGCG
CCTGGCAGTGGGAACCGCGCCGTGAGCAGTACTACCTGCACAACTTCCTGGTCGACCAGC
CGGACCTGAACTTCCACAACCCGGACGTGCAGCAGGCCACCCTGGACAACGTGCGCTTCT
GGCTGGACCGCGGCGTGGACGGCTTCCGCCTGGATGCGATCAACTTCTGCTTCCACGACG
CGCAGCTGCGCGATAACCCGCCCAAGCCGGCGGACAAGCGCGTGGGCCGCGGCTTCAGTC
CGGACAACCCGTACGCCTACCAGTACCACTTCTACAACAACACCCAACCGGAGAACCTGC
CATTCCTGGAGCAGCTGCGCGCGCTGCTGGATGAGTATCCGGGCGCGGTGAGCCTGGGCG
AGATCTCGTCGGAAGACTCGCTGGCCACCACCGCCGAGTACACGCAGGACGGCCGCCTGC
ACATGGGCTACAGCTTCGAGCTGCTGGTGGACGACTACAGCGCGGCCTACATCCGCGACA
CAGTCTCCCGGCTGGAAGCGGCGATGACCGAAGGCTGGCCGTGCTGGGCGGTTTCGAATC
ACGATGTGGAACGCGCGGTCAGCCGCTGGGGCGGCTATCCGGCAGATCCGCGCTTGGCGC
GGATGCTGGTGGCGATGCTGTGCTCGCTGCGCGGCTCGGTCTGCCTGTACCAGGGCGAGG
AGCTGGGCCTGGCCGAGGCCGAGGTGCCGTTCGAGGCGCTGCAGGACCCGTATGGCATCA
CCTTCTGGCCGAATTTCAAGGGCCGCGACGGTTGCCGTACCCCGCTGCCGTGGACCGACG
CTCCGCTGGCTGGCTTTACCTCCGGCACGCCCTGGCTGCCGATCCCGGCCGAGCACCGGG
CGGCGGCGGTGGCCGTGCAGGAGCGCGACCCGCACTCGGTCCTGGCGGCGTTCCGCGCCT
TCCTGGCCTGGCGGCGTAGCCAGCCGGCGCTCCTGCATGGCAGCATCCGGTTCATCGAAA
GCGCCGAGCCAGTGCTGCTGTTCGAGCGTATGCTTGCAGATGAATCCCTCCTGCTGGCCT
TCAACCTGTCGGCCGAAGCGGTGAGCCATCCGCTGCCGCCGGGCAACTGGCAGCAGGTGG
CGGTGCCGGGCCCGGATGCGGGCACGGTGCAGGGCAATGAACTCCAGCTGCCGCCGCGCG
CGGTGTATTGCGCCCGACGCAGCTGACCGTTTTCTCCGGTGGCGGTACTTGCGGGGACGG
GGCCGAAGCGCCCCGTCCCTTTTTTGTGGGTGGGATTGCGGTGAAGGGCATTCGCGCAAA
AGAAAACCCGCTGCCTGCGCAGCGGGTTTCCGGTCCTGCTCCCTGTTTTCTGTTGCCGGC
CAGCGGCCGGCACTACCGAGTCCGGGGCGCCGGGCAGGGCCCGGCGCGACCTCAGAACTT
GTAGTTCACGCCCAGCATGTAGGTGCGGCCCCATTCGATGTACTCCAGCGGGCGGTCCTT
GCTGCCGGCGTAGGTGCGGTACGGCTCGTTGGTCAGGTTGCTGCCCTGCAGCAGCAGGGT
CAGCCCCCGCAGGGCGCTGCTGTCGCTGAAGGTGTAGCTGACCTGCGCATCGGTCACGTT
TTCGCCCACCACGTAGCGCAGGCTGCGATTGCCGTTGAAATTGCCGATCTCGCCGATGAA
GTCCGAACGTCGGCGCTGGCTGACGCGTGCTTCAAAGCCACTGCGCTCGTAGTAGGCGGT
GAAGTTGTACACGCGCTTGGACAGGCCCGGCAGGCTGATCGGGTCACTGCCCACGCTGGA
CGCGCTTTCCGGATCCAGGATGGTGATGTCGCTCTTGTTGAAGGTCGCGCTGGCCTGCAC
GCCGAAGCCACGCAGGCTGTCGGTCAGCATCTCCAGCGGGAACGATGCGGTCAGCTCCAG
GCCCTTCAGCGTGCCGCCCTTGCCGTTCTGCGGCGCGGAGAAGGTGCCGGTGGTCAGCAC
CGGTGCGGTCATGCCCGGCGGCGGTACGTAGCTGCCCAGCAGCGCGGTGAAGTCGTAGTT
GTCCACCGACTGGGTGTAGACGTAGCTCTTCAGGTCCTTGTAGAAGATCGCGGCGGCCAC
GTAAGCCTTCTCGCCGAAGTACTTCTCATAGGACAGGTCCAGTGCGGTGGCGCGCCACGG
GTCCAGCAAAGGGTTGCCGCCACTGCCACCGGGGCGGCCGGTGCCGGTATCCACGCCGAA
CTCCAGGCCGGCACGCATCTGGTCCACGCGCGGGCGTGCGACCTGCTTGCCGGCGGCAAA
GCGCAGCGTCTGCTGGTGCGGGAACATGAAGGCCAGGTTCAAGCTCGGCAGCCAGTCGTT
GTACTTGCGGCCAGCGGAGTAGGGCTGGATGTTGCTGCCAGCCGGCTGCGAGCTGTCCCA
GTAGCGCGAATCCGAGCTCTGGTCGGTGTGCTGCATCTGCACGCCGATGTTGCCGCGCAC
GCCGACCACGCCGATGTCGGTGTTGATGTTCAGGCGCGCCCACGCGGTGGTGATCTTTTC
CTGCACCGTCCACGACTTGGGAATCAGGTAGTCCAGGTTGTCGACCGGGTTGAAGGTCAT
GTAGCGACCGACCGCGGCCGGCACGTTCCAGGCCGGGATGGTGCCGAGGCCGGCGAAGCT
CAGGTCGACCGGGCGGTACTGCAGGTCCGAGGCGATGTTGGCATCACCCTGTGCACCGAG
CAGGATGTTGCCTTCGGACTGGGTCTTCACCTTGCGGCGGTCGGCATAGTTCACGCCGAT
GTCGAGGTCTGGCGCCCACGAGGCAATGGCCTCGGGCAGCGCAATCGTGGCGGCCAGCTT
GCCGCCCTTCAGGCGGTCTTCCACCTGCGGCACCTTGCCGTAGCCGGAACCGTAGATGGT
GTTGGTCAGGAACAGCGCGTCGGGATTGGAGTAGTTCAGGCCCGGGTTGATCTGCGAGAA
GCCATTCTGACGGATCGACACGCCAACCGTGTCCAGCTGCGGCATCGGGGTCAGCTGCAG
GTTGTTTTCCAGGTTCAGCTCAGCGCGCGTGGCCTTGGAGTAGTTCAGGTCGGCGACCAG
CTTGACGCCGCTGAAGTTGAACTCGTTGTTCCAGCCGAACGCATCGATCTTGTCCTTGCG
CTTGTTGTACATGCCGCGCACCAGCGGATACACGCCGCTGGCGGTGCCGCCGGTGAACGA
GCCGTTGGCGTTGATCTGCGGGTTGCTGACCAGCAGGCCCGGGGTGTAGTTGCCGTTGTA
GTTGCTGAGGTTCAGCTCGAACTGGTTGGCGGTGTCGATCTGCTCGGCTTCGGTGTGGAA
CGCATCGAAGGTGCTGGTCCAGCTGTTGTTCGGCCGGAACTGGATCGTGGCCATCACGCC
GTCGCGCTTGTTGTTGCCGGTGCGGCGCAGCGCCTTGATGCCATCGGAGAAGTAGGTGCC
GGCGCCCACGCCCGGGCGCTCGCCCTTGTCGGTGTGTTCGGTGGTCCACGGTTCGTACAG
GCCGACCTGGTTCTCCTGGATCGGCATGTCGCTGTGCGCGTAGCCGATGGCAATGCCCAG
GGTCTTGTCCAGGAACTGGTCGATGTAGCTGGCGCTGAAGCGGTTGCCGTACGGATCGAC
GTTGGCGGCGCGGCCCAGCGAACTCTTCTGGTAGCGGCCGCTGACCGCGATCACGCGCTC
GCCAAAGCTGAGCGGGCGTGCAGTCTGCATGTCGATGGTGCCCGACAGGCCCTGGCCGAC
CAGCGCCGCGTCCGGGGTCTTGTAGACGGTCACGCCGTTGACCAGCTCGGACGGGTACTG
GTCGAACTCGACACCGCGGTTGTCGCCGGTGCTGACCACTTCACGGCCATTGAGCAGGGT
GGTGGCGAAGTCCGGCGACAGGCCGCGCACGCTGATCACCTGCGCACGGCCGGCCACGCG
CTGGGCGGCCAGGCCGGGCAGGCGCGAGATGGATTCGGCGATGCTGACGTCGGGCAGCTT
GCCGATGTCTTCGGCGGAAATCGCCTCGACCACCGAGGTGGCGTCCTGCTTGACCGCGAT
CGCGTTCTCGATGCCGCGGCGGATGCCGGTGACCTGCACCGTATCCAGGTTGGTGGCGGC
GGTGGTGGCCGGCGTGGTGGTGCTCTGCGTGGACTGTGCCGACGCCAGCGTCGGCGCCAG
CACAACGGCCAGCGCGAGACTCAGCGCACTGCGCTTGTGGTTCAACATTTTCCCCTCCCA
GGCAATGTTGCAGATCGATTTGTGAGCGTTCCGGCGGTGCCGTGAACGTGCGACGCGGTG
GCCGCTGTCGTCGCCGCTATGGTAGGCAGCGCGTTGTTCGCGGGAATCACCCTGCATACG
TATTCAATGGCGTCTGCAGGGGTGTAATCGCTTTCAGATCCTGCTTGCGGTGGTGGCGCC
CCGCGGCCGGCACTACCGGGGCATTCACAGCGGCGTGAAGCGAATGGCCTGTCCACCGCC
CGGTGCCAGCACCAGCGTCAGTGCATCGGCGCTGGTCACCTCGCGGGTTTCGCGTGCGAA
CGCGAACGGGTTTCTGCGGAAATCAGCGCCCTCGCCATCGCGGTAGATCTCGGCGCGATA
GCGCACGCCGGGCTCCAGGAAGCCCAGTGACACCGGCAGCACGCGGCCGTGTTCGTCGGT
GATGCTGCCGAGGAACCAGTCACGGCTGTTGCGGTCACGGCGCACGATCGTCACGTAGTC
GCCCACTTCGCCATCGAGCACGCGGCTCTGCTCCCAGTCCACCGCCACGTCCTCGATGAA
GCGGAATGCCTCGCGATGCTGCAGGTAGTGCTCGGGCAGGTCGGCGGCCATCTGGATCGG
GCTGTACAGCACCACGTACAGCGCCAGCTGGCGGGCCAGCGTGCTGGGAATGGCCTGGCC
GTGGCGGCCCTTCAGGCTGAGGATGCCGGGGGTGTAATCCATCGGCCCGGCCAGCATGCG
GGTGAACACCAGGTTGACCTCGTGCTCCGGCGGGTTCGGCGGCTGGCCCCAGGCGTTGTA
CTCCATGCCGCGCGCGCCTTCGCGCGAGATCCAGTTGGGGTAGGTGCGGCGCAGGCCGGT
GTCCTTGATCGGCTCATGCGGGTTCACCGACAGGTGCCGGCGCGCAGCCTCCTGCACCAC
CTTCAGGTGATGGCGGGCCATGAACTGCCCGTCGTGCCACTCGCGCCACAGCGGGCCCCC
CGTGGGATTGCGGCGGTCGACCTGGCCATCGTCGCAGACGTAGCCGGTCTTGAACTGGTC
CACGCCCAGCCGTGCGTACAGGTCCAGCGCGGCGCCCAGCTGCTCCTCGTAGTGCTCGAT
GGCGCAGCCGGTTTCGTGGTGCCCGATCAGGTGCACACCTTTCTTCAGGCCATACGCCGA
CAGCGCCTCGATGTCGAAATCGGGCGTGGCGCGGGTGAAATCGAAGTCGTAGCCATTGCC
CACCCACATGCCGTCCCAGCCCGGGTTCCAGCCTTCCACCAGCACGCCACGGAAGCCGTG
CGCGGCGGCGAAGTCGATCACCTTCTTCGTCTTGGCGGTGGTGGCAGCGTGCTTCCGCCC
CGTAGCCCAGCTCTCGTTGTCCAGGTGCATCGACCACCACACGCCCACGTACTTGGCCGG
CTTCACCCAGCTCACATCGCCCAGCGCATTGGGCTCGTTGAGGTTGAGGATCAGGTCCGA
TTCGACCAGGCCACCGGCGCGGTCTGCGATCTGCAGCGTGCGCCACGGCGTGGCGAAGGG
CAGGGCACGACGCACCTTCCAGCCTTCGGCCGAGGGTGACAGCTGCGCGCGCAGGCGTTG
CCCCTCGGTGCGCCGCAGCCACATGCCGGCGTAGTCCACCAGAGCGGCCTCGTGAATGGC
CACATGCAGGCCATCGCGGCTGCGCACGGTCATCGGCGTATGCACCAGCGGCACCTCGCG
CAGCGGGGTGCGCTGGTACAGATATTCGTAGTGGATCGGCTCGCCGGCGGGGATCCACCA
GGCGGTGGATTCAGGCGCGATGGCGAACTCGGTCAGTTCGTCATCGATGATCGCCTCGTG
CAGGTTCGGCTGTTCGGGGAATACATAGCGGAAGCCCAGGCCATCGTCGTAGGCGCGGAA
CACCACATCCAGCCGACGCTTGCTGCCGGTGGTTTCGGCCAGCTGCACGGTCAGCTCGTT
GAAGTGGTTGCGGGTGAGCCGGCGCTCGCCCCACGGCTGCTCCCAGCGGTCGTCGACGCT
GCGCCGCTGCAGGCCAAGCAGGGCGAAATCGCGGTCCAGGCGGCCGTCGCGCAGGGCGAA
GCCGAGCTTCGAATCGTCCACCACGGGTTCGCCGAAACGCTCGACGCGGTAGCGGGCGGT
GCCGCCGTCCAGCACGAGGCTGACCTTGAGCACCTTGCCGGGTGATTCGACGCTGGCGAC
CTGTGGCGCGGCCTGCGCCAGCGTGGCCACGCCCAACAGGGCCAGGCCGAACATGTGCGC
GAACAGCGCGCGTACAACCGTGTGTGGCATCGGCATTTCCCCTCCCAAGGCGCCGTTGGC
AGACCCGGACCATAAGCCAGCGCAGCAGGCGCGCTACCGCGTGGCGCCATGAATACGTAT
GCAGCTGGACGCAGCCGACAGCCCCGCGTCTACCATGGGGCCAAGGCACCTTGAGGGAGG
GGCCGCGCCCGCCCGTCGGCAACGACGGTGCGGACCTACAACGCGTGCAGAGAGGGAGGG
AGGCCGACGGGCGCAAGCCGGTCCGCCGCTTCGATGCTGAAGATCATTTGCCTGACCGCT
GCCCTGGGGGCAGCGCTGGGATCGACCGCGCAGGCGGCCGACCTGCAATTCGACGGCCGC
CATGCGCGCGCCGAAGCCGCTGCCAACGGCAGCTTCGTGCTGCATGCGCCGAAGGGCGCA
GTGCAGATCGCAGCCGCACCGATGCGCAGCCAGACCGGCAGCGTGATGTTCGACGCGTTG
TTCGCGCTGGCCCAGCAGGAGATGGACCAGGACCGCGTGGACGCGATTCGCGATCCCGCG
TTCGACGAAGGCCGACCGGTGCCGTGCGAGTGCTTCCAGACCGGCGCGCGCTGGCCCTAT
GTGTGGACCCGCGATGTCAGCTTCGCCGCCGATCTGGCGCTGGCGCGGCTGGACCCGGAG
CGCACCCGGCAGTCGCTGCAGTTCAAGCTGTCGGTGACGCGCGACGGGCACACGCCCGGC
CTGTTCGTGGCGCAGGACACCGGTTCCGGTGGCAGCTGGCCGATCAGCAGCGATCGCGTG
GTGTGGTTCCTGGCGGCACGTCATCTGCTGGAGGATCGCGCGTTTGCCGACCAGGTCTGG
CAGGCGCTGAAGAGCACGCTGGCGCAGGACCGCGCGATGGTGTTCGACGCGCAGGTGGGC
CTGTACCGTGGCGAGACCTCGTTCCTGGACTGGCGCGAGCAGACCTATCCGGACTGGACC
CGCGAGGACGTGCGCTTCATCGGTGATTCCTACGCATTGTCCACCAACGTGCTGCACTAC
CAGGCACTGCGCCTGGCCGAACGCCTGGCCGGCCAGCACGGCGACGCCCGCGCGGCCGAC
TACAAGGCGTGGGCCGATGCGTTGGCGCAGCAGATCGATGCGCGCTTCTGGCGCGAGGAT
ATCGGCCAGTACATGAGCTACATCGGCGAAGCCGCGCACCCGGTGCCGTACGCCAAGGTC
GATCTGCTGGGCCTGTCGCTGGGCATCCTCGCCGGGGTGCTGCCGCCCGAGCGCGCACGC
CGTGCACTGGCTGCTTACCCGATGGGGCCAGCCGGCAGCCCCGTGGTCTGGCCGCAGGAA
GCGCAGCAGCCGATCTACCACAACCGTGCGATCTGGCCGTTTGTCAGCGCCTACTCGCTG
CGTGCGGCGCGGCAGCTGGACGATGCGCCGCGCATCGCCGCCGAGATCCGTTCGCTGATG
CGGGGCGCCGCGCTGGCCGGTTCCAACATGGAGAACTACGAGCTGGTCAGCCAGGCCGTG
CATGTCGAGGAAGGCGCGCTGAGCGGCCCGGTGGTCAACTCCGAACGCCAGCTGTGGTCG
GTGGCCGGGTATCTGTCGATGGTGGTCGAAGGGGTGTTCGGCGTGCAGGACGATGGCCGC
GTGCAGCCCAAGCTGCCGGCGGTGCTGGTGCCGGAACTGTTCGGCACGCAGCGCAGCATC
AGCCTGGAAGTCACTGGCAAGCGCTATGTGCTGGAGCGTCCGCAGAGCGTGGGCGATGGC
TTGCTGGTGGCGGGCAGGACCACCACGCGCGGCACGACCACCACGGTGCAGCTGGTGACT
GCCCCGGCAGCAACAGGCTTCGCTGCCACGACTGCGGATGCCAACGCGCGTGCGCCCGCA
ACACCCGCGGCACCGCAGGCCCTGCGCAGGGGCACGGGTTGGAACGTTCCGGTGCAAGCC
GGGCAGGTTCTGTGGAAGGACGGCAGGGCCGTCGTCGCCAGCAACGGCCAGGTGCAGATC
AGCGACGATGGGCTGCAGCATTGCCTCAGCCTGACCCGACGCGAAGGCGCGTTGGAATCG
CTGCACAGCCCAATGGTCTGCGTCGGTCCGCAGCAGGTGCTGAAGGGTGCGCAGCGCTGG
CAGTTCACCTCGGCCAAGGCCGGGCAGGTTCGCCTGCGCCTGCAATATCGAAACCCGAAC
GGACCGATCAACACCGGCGTCACGGCTGCGGTCAAGCAGCTGGTGCTGCAGTGCCCGGGC
CAGCCGTTGCAGCGGCATACGGTCACGCTGCCGCACAGCGTGGCCGTGCAGGACTCGACC
TCGGCAACATTCACGGTGCCAAAGGGGCAGTGCACGGTCGCGCTTGAAGAGGGCTTCAAC
ATGAGCGCGCTTGAACATTTCGCGCACTACACCGGGGGCAAGGGCGGCCGCGAAGGCGTG
CTCAACCAGGCCCAGGTGCAGGCGCTGACGGTGGCGCCGGTGGCGATGGAAGAGGGTGCA
CGATGAATCGTCCCGCCAAACCGCAGCTGTCGTTCTGGCAGATCTGGAACATGTGTTTCG
GCTTCCTCGGCATCCAGTTCGGGTTCGCCCTGCAGAACGCCAACGCCAGCCGCATCTTCG
AGACGCTGGGTGCGGACATCGACGCGGTACCCGGGCTGTGGATTGCCGCGCCGCTGACCG
GCCTGCTGGTGCAACCGGTGATCGGTTACCTGTCCGACCGCACCTGGACCCGCTGGGGTC
GTCGTCGTCCGTACTTCATGATCGGTGCGGTGTTGACCACGCTGGCGCTGCTGGTGATGC
CGAACTCGCCGACGCTGTGGATCGCGGCCGGCACGCTGTGGGTGCTGGATGCCTCGATCA
ACGTATCGATGGAGCCGTTCCGTGCCTTTGTCGGCGACCAGCTGGCGCCACGCCAGCGTC
CGGCCGGCTACGCGATGCAGAGCTTCTTCATCGGCGTGGGCGCCATCGTCGCCAGCTTCC
TGCCATTCATCCTGGCCCACTTCGGCGTTGCCAACACCGCGGCCGCCGGGGAAGTGCCCG
ACACTGTGCGCTATGCGTTCTACTTCGGCGCGGTGGTGCTGCTCGCGGCGATCACCTGGA
CGGTGGTCAGCACCCGCGAATATTCACCGGCGGAGCTGGCCGGGTTCGATGATGCCGAGC
CACCGGAACATCACGCGGCGGCCGCGATCAACGGCCCGGCTTCATGGACGCGGGTGACCC
TGTGGCTTGGATTGGGTGTGTTGCTGGCGCTGCTGATCACCTGGCGGCAAGGCGACAGGA
TGCTGTACGTGCTGGCCGGCCTGTGCGCCGGCTACGGCCTGCTGCTGGCGGCGGCGCGCG
CGCTGCCGGCCACGCATATGCTGGCCGCCATCGTCGGCGACCTGCGCGCGATGCCGGTCA
CCATGCGCCGCCTGGCGTGGGTGCAGTTCTTCTCGTGGTTCGCGCTGTTCGCCATGTGGA
TCTACACCACCGCTGCGGTGGCCGGTACCCACTTCGGTTCGACCGATCCACAGTCGGCCG
CCTACAACGAAGGTGCCAACTGGGTGGGCGTGCTGTTTGGCGCCTACAACGGCTTCGCTG
CGCTGGCGGCGGTGCTGATTCCGCCGATGGTGCGTGCGATCGGCCTGCGCTGGAGCCACC
TGGTCAACCTGTGGCTGGGCGGTGCCGGCCTGGTCTCGCTGATGTTCATCCGCGACCCGC
ACTGGCTGCTGCTGTCGATGGTGGGTGTGGGCTTTGCCTGGGCCTCGATCCTGTCGTTGC
CGTATGCACTGCTGTCCGACAGCGTGCCGGCGTCGAAGATGGGTGTGTACATGGGAATCT
TCAATTTCTTCATCGTGATCCCGCAGCTGGTGGCGGCCAGCGCGCTTGGCTTTGCCCTGC
GCGCATGGCTGGGTGGCCAGCCGATGCATGTGCTGGTGCTGGGCGGCTGCAGCCTGTTCC
TGGCCGGCTTGTGCGTGCTGCGGGTTCCGTCCCGTCCGGAGGTGGTGTGATGCGTGGTGT
CCTGGCTGTTGCTGTTTCCCTTGCCCTGTTCGCCGGCCAGGCCGCGGCCGCGCCGCTTCC
GGACTACGTCGGCACCACCGAGCCGTTCGCCAGCGATGCGGTGTACTTCGTGGTCACCGA
CCGCTTTGTCAACGGTGACCCGTCCAACGACCATCGTGACCAGGGTGGCGCGCACCGCAC
CTTCGATATCCCGGTGCCGTGCCCGGACAAGGTGGACGGCAACATCGGCTATCTCGGCGG
CGACTTTCGCGGCGTGCTCGACAATGCGCAGTACATCCGCAACCTGGGCTTCGGTGCGGT
GTGGATCACGCCCATCGTCGACAACCCGGACGAGGCCTTTACCGGCAGCAAGCCGATCAG
CTGCACCAGCACGCTGACCGACCGCGGCAAGACCGGTTACCACGGCTACTGGGGCATCAA
TTTCTACAAGCTCGACGAGCACCTGCCGAGCAGGGACCTGGACTTCGCCGGGCTGACCAA
GGGCCTGCACGGTGCTGGCTTGAAGGTGGTGCTGGATATCGTAGGCAACCACGGTTCGCC
GGCCTGGACCATGCCGACACGGCAGCCCCAGTTCGGACAGATCTTCGACAAGGACGGAAA
ATTGATCGCCGACCACCAGAACCTGCCGCCGCGGAAACTGGATCCGAAGCACAACCCGTT
GCACGCGTTCTACAACAACATCGGTCCGGTCGACAGCAAGGACGGCTCGATCTTCGACGG
CAACCTGGCCGAGCTGTCGGACTTCAACCAGGACAATCCGGCGGTGATGGACTACCTGGT
CGGCGCCTACCTGCAGTGGACCGCGCAGGGCGTGGACGCGTTGCGCATCGACACCATCGG
CTGGCTGCCGCACCCGTGGTGGCATGAATTCGTCAAGCGCATCCGCGCCGAGCATCCGGG
CATGTTCATGTTCGGCGAAGCGTTCGACTACGATGCCGCGCGCATCGCCGAGCACACCTG
GCCCGCCAACGCGAACGTGAGCGTGCTGGATTTCCCGTTGCGCGGCGCACTGGAGCAGAG
CTTCGGCACCGCCAACAAGGGCTTCGAGACCCTGGCTGAGCCACTGCACCTGAGCGGTGG
CCCGTATGCCAATCCGTACGAGCTGATGAGCTTCTACGACAACCACGACATGCCGCGCCT
TCAGGCCAGTGACAACGGCTTCATCGATGCGCACAACTGGCTGTTCACCGCGCGCGGCAT
TCCGGTGGTCTACTACGGTTCGGAGACGGGCTTCATGCGTGGCCGTGCCGAGCATGCCGG
CAATCGTGCGTACTTCGGCCAGCCGCGTGTGGATGCGGCGCCGAAGAGCCCGATCTTCGC
GCCGCTGCAGCGTATCGCCAGGCTGCGCGCAGCCACCCCGGCGCTGCAGCGCGGCCTGCA
GGTGAACGAGCGCCTGCAGGGCGATGAGGCAGTGTTCTTCCGCGTGCTGCAGCATGGCGA
GGTGGCGCAGACCGCGCTGGTGCTGCTGAACAAGGGCGACAGGGCAAAGAGCTTCACTGT
GTCGCGTTACGTCCAGGCGGGCCGCTGGCGCGATGCGCTGGACGGCGGTTCGTTGCAGGT
GAACGGTCTGCTGAAGGCCGACGTGCCCGCGCACGGCGTGAAGGTCTATGTGCTGGACGC
TGCCGTGCAGCAGCCGGCGCTGCAGGCCGAGCTGGACAAGGCGATGGCCGACCAGAAGAC
GCGGGACCAGCGTCTGGGGCGGTAGTGCCGGCCGCTGGCCGGCAGCCCCGGATTCCGGGT
ATCTGCAGGTGCCGGCCAGTGGCCGGCACTACCGGGTTTGGCCGCATCCGGCACAATAGG
CACCCCTCACGCCCCGCCGTATCGCCATGACCGACCTCGCCCCGCAGACCCCGATCGAAA
CCCTGCTGAAGGCGGCGATGGACGGTGCGGTGCCGATCCGCGCCTTCATGGAGGCCTTCG
TCGCTTCCGAGGTAGTGCTGCTGACCGGCAGCCTGGTCACCCCGGACGGCAGCGGCTTCG
ACCCGCTGCTGTTCGACAAGCAGGGCACCCTGCACGTGGCGGTGTTCACCGAGCCGTCGC
GGGTGGGCGTCTACAGCCAGCAGGCCGAACACCAGATCCGCTGGCTGATGCTGGACGTGC
TGCGCCGCGTGCCGGGTGGCTACGGCGTGGTGATCAACCCGGGTACTTCGCTGGGCTTTG
AGATCTCACCCAGCGGCGTTGGCGAGATCCTGAAGGACTTCGCCCAAGGCTGAGTTGCCG
TCGCGCCATTTGTAGCGCCGAGCCATACTCGACTGCCTTTCGCGCATGGCTTGATGTGTC
GAGCATGGCTCGACGCTACAGAAGGCTTCCCTTCGGGCGCCGTCCATGATCCCCTTGGGT
GACATCGGGATCGAGGCATTGCCATGGAATTCAGGGGACTACCCGCCGACGCACCGGAAC
GGCAGCAATTGGCGCAGTGGTACCACGCGGAACGGGGCCAGGACGCCGGCCTGACACTGG
AACAGGAACTGCAGCGGCTCAATCCGCTACAGGATGCCGAAGGTTTCCCGCACCTGATCG
CCGCATTCGATGACGGTCAGGTGGTTGGCGCAGTCCAGCTCAAGCGGCGGGAAATGCAGG
CGTTCCCACAGTACGAACATTGGCTGGGCAGCGTGTTCGTGGCCGACAGCCATCGCGGGC
GTGGGCTGGCTGGTGCGCTGGTGGAGCAGGCAGCGGCGCAGGCGGTGAGGATGGGGGTTT
CCGACCTGTACCTGCAGACCGAAGCGCTGGATGGAGGCCTTTACGCCCGGCTGGGCTGGA
AGCCGCTGCAGGAAGCCGACAACTGCAGCCATCGCGTGCTGGTGATGGTGCGTTCGCTGT
AGGAGAAGTGCCCTGGTGCTTCGTCCAGGCGGTGAGCTGGATGTGCCGGTTGAATGAGCT
TGGGAGCTCCGGCTCACTGCTGTCGGAAAGGGCCTGCCCCAGGGCTTGGAAACTTCGGGC
ATCGCATGCTCAATCGGCAGCCAGGTTGCCCGCCACGAAGACAGCGTTGCGTCGTACATC
GTCACGCTCGATGTATCGCAGGAGGTCCTGTGCGAGTACGCGTTTGCTGATTGTTGCCAA
ACGCTCATTCTCCGCATCCGATTTTGCCGATGAGCTGGCTGAGAGCAACAGCATGTTAAC
GATGTGGGATGAGATTCTGGACTGCAGTTCAGCCTGGGATCTTGCTTCACCATCCTCGTC
GAAAAGCACGTGGATGGACATCGCAAGATCATCGCTGTACTGCTGCTTCAGACTGGGTAG
TCCATGGGTGATGTGAAAGGCTCCCAGAAGCGAGAACGCAATGGCGACCAGGGAATGTGA
TCCCAACTGCAACCATATCTTCATGACGGAACTCCTAGCGGGGACGGACCCATTCGCAGC
GGTCCAGCTTTCCGTTTACCGATCCGCATCGGTAATAGCCGCCACTAAAGTTGTAGCGGA
TCTCACGTGGCCAATCCCCCTTGTCGATATCGATATCAATCTGTCCCCCATTCTTGATGG
TGTCTGATTCAGGCAATGCCTGGCCAAGAACATCCCTGGCGGTGTCTTTGATCAGTCGAG
CCGCCCCTCTTGCCATTGGATTGATCTGCCAGCAAGCGGTGTCGCCGTTGTCCATCAGCA
GGCAGCCGCCAACGCCTCTCCCGAAGAAGTACTCGAGCGACCGGAAGAGCGAGCCAATGA
GGTTTCCATTGATCTGCCCGTGTTGCCAGGCTGGATTGTTTGCGGTGTGCGCGATTCGGA
TAGCATCGTCCACTGCGGGGATGAACTGGTTTGCGACATGCAGGCTTGAGAAGTAGCCGC
TGTCGTTTACGGGTTTTATGAACACCCATTCTTTCGACATGCGGACGATCGCTTCAAGCT
GAAGTCGTTCGCCGTCTGCCAGGCCCTGTGAACTGCTGTCGAAGTCACCTTGCCCATACC
GGGTCAGCACCGGTTGGCTCGGTAGGCGCCAGCTTGGAACGTTGATGTCGGCAGCGACTC
CCAGATCGCCCTGGGAAGGGACCTGGTGGAAGCGTCTGGGAACCTCGCCAGGAGGAATGT
AGTTGACGGTGACGTAAAGCGCTTGGGCGGTGTTGGGGTTGACCACGAGGTAGACCTCCC
AGCCACGACGGAACCCATGAGCCATCTCGCCAGCGGATTCGTATTGCCAGGATTGAGTGC
AGTTGCCACAGGTGACTACCTGGACCGCGTGCGCCTCGAACGGGGAAAGCGCGGAGCCTG
CCAGAATCAAGGTGGCTGCAGAGATCATTTTCACAAAGTGACTCCTTGGACGAGTGGGTG
TACCTGCGGGTACACCTTCCTGATCCACGGTGTTCCCACGCATTCACCTTGCGCTTCATG
GCGACTGCCGCGTATCGGTATCCGCCGTGCGGTTCGTCAGAGATCCGAGGGTCTTGATGT
CAGGCATCCAATCTGACCCCTGCTGCACCCAAGGTCAGTCAGCGCTATTCTGGAGGCGGA
CTCCATCTTCTGGTGGCTGATAACGTGACCATGGCTGTACCCCGCCATTCCCGCTCCGCC
CTGATCTTCCTGATTGCGGCGATCGTTGCCGCGCTGGTGTCCATGCCCCTGCTGCGCGCG
GTGGGCATGGTGCTGTGGCCGGTGTTCGTCATTGCCTGGCTGATCAACCTGGGCGCAGCC
TGGCATCTGGCCCAGTGGGCGCGCCAGCAGGGCCGTTCGGCGTGGGCATTCGGGTTGCCG
GCGGCGCTCGGCACCGTCGCCTCGATCGTGGTCTTCGTGCTGCTGGCGTTGCTGGGGCCC
AAGTCCCCGGTGCGCTGAACTTCGCGGCTGTCGTGGACAATGTGCCGAGCATGGCTCGGC
ACTACAGTAAGGCCGAGCCAAGCCCGCACGTGTTGCGTGGAGCGCCGGCGCATAGGCCGG
CGCCCCGTTGCCTCACATCGTTACCTTGCGCCGGTTGTCATCGCTCACCCGGTCGATCAG
CTTGTTGTAGGGATCGAAGCCTGCTTCGTCCGGCTTTTCATCCACCGTCACTGTGATCTT
CGGCTCGGCGCTGGTGATGTGGTGGCGCTGCAGGTACAGCACCTTCTGGTCGCGCTCCTT
GCCCGACGGACCATTGGCGAACACGCCGACCTCGACCCAGTCATCCAGCTTTCCGTCGCT
TTCCTTGCCCTTGCCGTCGGCGTACTGCTTGGCGGCGTGCAGGTCCAGGGTCACGTCGTA
GCGGCCGTCATCGCGCTTGCGGGCGCTGGCGGCCATCACGCGGTTGTCGTAGAAGCTGAT
CTTCTCGAACAGGTCGGTGACCAGCTGCTGGCGGTCGGCCGGGGTCTCGGCCCTGATGTA
GTCCAGCAGCTCGCGTGAGGTGGTGTACGGCGGTTGCTGGTACCCCTTGTCCTGCAGGAA
GCGCTTCAATGCCCGGTTAAGCGCCTGCTCGCCGATCTCCTCGCGCAGCCGGTAGAACAC
CAGCGAACCCTTCTGGTAGTGGATGTACTGCTGGTTCTCCACGCGCTCCAGCGGCTGTTC
CTCGATGGCCTCGCCACCGCGGCCGGACAGGTAGCCGTCCAGTTCGCGCTTGAGGAACTG
GCGCATGTGCTGGCGGCCGTACTCCTGCTCCATCACCATCAGTGCCGAATACTGCGACAG
CGATTCGGACAGCACCGTCGCGCCCTGCACGTTGGCACCGATCACCTGGTGCGCCCACCA
CTGGTGCGCAATCTCGTGCGCGGTTACGTAGAACACGTAGTCCACCTTGTCCGGGTCACG
CAGGTCGGCGATGAAACCGATGGCCTCGGAGTAGGGGATGGTGTTGGCGAACGACTGCGC
GAAGCGGGCATAACCCGGGAACTCGATGATGCGCACCTGGCGATGCTGGTACGGGGTGAA
GTTCGCCTCGTAGTAGGCCAGCGATTTCTGCACCGCTTCGATCATCCGGTCCACGTTGTA
GCCGTGCGCCGGGTCGAAGTAGACCTCCACCGGGATGTCCTTGTACTTCGCCTTGCGCAC
CTCCCAGCCTGCCGACAGATAGGCGTAGAAGTTCAGCATCGGCCGGTCCATGGCGTAGCT
GAAGCAGCGTCGGCCGTTGACCGTGGTCTCATGCTGCAGGTAGCCCGGGGCCAGCGCCAC
CTGGTCTGGTGCCGTGCAGATCGTGGTGCGGAAGTCGAGCCAGTCGGCATCGTTGGCTAT
GTACGTGTTGGCACGCGCGGCTTCGTCTTCCAGCTTGGGCATGCGCCGCGGCTCACCCAG
GTCGCGCTTGCGCCGCTCGTTGCGGTCGCTGATCTCGGCGCCTTCGTTGTAGCCGAACGA
CGGCAGTACGCGGCTGTTGAAGAAGGTGCCGTTGTCGACGATGTTGCTTGGTGCTTGGCC
CGCGGTGATGCCGTTGGGCTTCTGCACCACGCGGAAATGCACGCTGCGGGTTTCACCCGG
TTGCAGCGGTTTCTGCAGGCGGTAGATGCGGTAGCCGAGATCGGCGTCATGCATCGATAG
TGTCTGCCCACCCAGGTCGACCGCGACCAGCTGCTTGTCATCGCCCATCGAGACGTGCAC
GTCCTGGATCGGCGTGGCGTGGGTATTGCGCACCGTCCAGTTCGCATCGATCACCATCGA
CTGCGATTCGGGGGACAGGTCCACGCGGTTGTCCACCGCCACGATGCGGGGCTGCGGCAG
GTTGCGGTACTTCGACAGCTCGCGCTCGTAGCGGGCCTGCAGGTCCAGCTGCTGGTCGGG
CGAGACGAACTCGTTGCGGATGTTGGTGCTCCAGTACAGCCAGCCACCCACGGCGACAAA
GGCCAGGGCGGCCACTGCGGCGAAGGCACCGGTCGGGCCGCGCAGGCGGCGGCCGGCCAG
GGCCAGGCGCTGACGCAGGCCCTGGCTGACACCTCGTACCCAGAAGGCTGACGCCAGGCA
CATCAAGGTCAGCAGGAACAGGGCCCAGTAGCCCTGGAACGCCAGTTGCCCGGTCAGGAA
GTGGCCGTAGCCGTTCATGTCCGAATAGGGCGCGTTGGGCCAGCTGCCGAAGTTGTACAG
GTTCTGCGTGTAGTCGAGCATGCCCAGCACGCCCTGGCCGATCATCACCACGATCAGCAG
CGCATAACCGACGAACTTGTTGTTGGTGAGCACCTGCAGCACCAGCGCCAGGCCCCCCAT
CAGGATGTAGACCACCGAATCCAGCGCCAGGCTCCGCAGGTACAGCAGCGGCTCCAGATG
CGTGTAGCCCTTGGCCAGCTGAACGCCCATCGCGGCCAGCGCGCCGGCGGCCTGGAAGCA
GATGATCACCGCCAGCAGTGCGGTGAACTTGGCCAGCAGCGGCACCCAGTTCGGCACCGG
CATGGCATCGGTCACTTCATTGATGCGCGCACTGCGTTCCTTCCAGACCAGCTCACCGGC
GAAGAACAGCACGATGATCACCAGCAGCCAGCTGAAGGCCCCCTGCAGGCCCATGATCAT
CTGCGAGGTGACCGGCCAGATCGAGGTGCCGTACAGGGTCTGCCGGAACAGCGCGCTGGG
CAGGAAGTTGGCCAGGCCCAGCACCAGCAGCACGATGAACGGCACGCTGCGCAGGACGCC
GCGTGTATCGAAGCGGACCTGGCGCAGGAACTGCTGCCACGCCGTGCTGGCAGTGAACGC
CGGTATCACGCGCGGCAGTGTCGCGCGGGTGGGGCGGACCACGCTGGCATCGGCAGCCGG
TTGCGCCTGCCTGCGGCCCCAGCGCGGACGGCCACTGCCGCTGCGTTCGGTGCGGAACAG
CGCGAAGGTGGCGGCGAACAGCGCGGCAGCCACGCCCAACCACAGGGCGCGATTGGCCAG
CAGGTAACCGGCCAGCTCGGGAATCCCGTTGTTGCGTTCGGCGGTGGACCAGTAGCGGAT
GGTGCGGCCGAGTGCGCGCATGCCCAGCGGCTCGCTCAGCACTGCGATCCACGTGTTATC
GATGTCGCGCAGCAGGGCCGCGCTGGCGCCATACAGCACCAGGTAGGCCACCAGGCCGAT
GTAGACCCACAGGATCGAGCGGGTCAACGCCGCCAGCAGCGACAGCAGCGCGGTGGTGAA
CAACAGGTTCGGAATGACGATGACCGCGAACGTCCACGCATAGCCCTGCCAGCTGATCGG
GCCCATGCGCTCGGGATCGACCCACGGCATGAACGGCGCCAGCCACAGGCCGAATGCGAT
CAGGATGTAGACCAACAGCCCGGCCGCCAGGGCGGCAGCGATGCGCCCGGCCAGGTAATC
GCGGCGTTTCACCGGGCTGGCGAAGATCAGTTCGGCGGTGCCTAGCTCGAAGTCACGCAA
CAGCGCGTTGCTGACGAACAGCGCGGTGACCAGCATGCCGAGCAGGGTGAAGATGCCCAG
CATCTGCGCGATCACGGTGGGCGCGTTGCTGTGCACGTTGCCGGCGCCGCCACCGATCTG
CACGGCGTCGCTGGAGGCGGCGGCGAAGGCGAGCAGGGCGAACAGCCCGGCCAGCAGCCA
CAGCAGCGGGGAACGCAGCTGCTCGCGCAGCTCGAAGCGGAAGAAGTTGAGGATCATGGC
GTGCTCCGCTCAGGCTGCCGCGCGGGCACGGGCCTGCAGGCGCAGGCGCTGGAAGTACAC
GTCCTCGAGGTCGGGAGCTACGGCCGCGAAGCCGTCGCCGGGGTCGTTGGCGCTGTGCAC
GTGGATCACCGGGCGACCACCGACCAGGCGGGTGGACAGCACCACGTAGCGTGCTTCATG
GTCGGCCAGTTCCGAAGGATCGACCTGCTTGCGCCAGACCTGGTGCTGCAGGGCGTCGAT
GGCTTCGGCAGGACGGCCGGTCAGCAGCACCTGGCCCTTGTTCATGATCGCCATCGTCGG
GCATAGATCGGTCACGTCCTCGACAATGTGGGTGGATAGGATCACCGCCACGTTCTCGCC
GATGGCCGCCAGCAGATTGAGGAAGCGGTTGCGCTCTTCCGGGTCGAGGCCGGCGGTGGG
TTCATCGACGATCACCAGCCGCGGGTCACCCAGCAGTGCCTGGGCGATGCCGAAGCGCTG
GCGCATGCCGCCGGAGTAGGTGCCCAGCTTGCGTTTGCGGGCGTCCCACAGGTTCACCTG
CTGCAGCAGCCCATCGACCACCTCGCGGCGCTGCGCGCGCTGGGTCAGGCCCTTGAGCAC
CGCGAAATGTTCCAGCAGGTCCAGCGCGCTGACTTTCGGGTACACGCCGAAATCCTGCGG
CAGGTAGCCCAGCCGGCGGCGCACCGCGTCCTTGTCGCGCAGTACGTCGATCGGCGCCTC
GCCTGGAATGGTGAGCGTCGCCGTGCCGCTGTCGGCCTCCTGCAGGGTGGACAGCGTACG
CATCAGCGACGACTTGCCGGCGCCGTTGGGGCCGAGCAGGCCGAACATGCCGCGCGGGAT
GTCCAGGTTGACGTTGTTGAGGGCATGCACGCCGTTGGCGTACGTCTTGGACAGCGAATC
GATCTTCAGCATGCGACGTACACCTTTCCTTGGGCGTGTCTGCGCGTTATCCGCGCATCA
GCCTCCGTGCGCATCCGCCGTTGGTCATGGGGGGAGAATTCCGCCGTCGCACGTTGGGGC
GTGGTGGGAGGCCTGGCGGCGCCTACCGGCGCAGCGACGATTCCCGCACCACCAGCTTCA
CCGGGATGCTCTGGCTCTCCACCGGCTGTCGGCCGATCAGCGCCAGCAGGCGTTCCACCA
GCAGCTGGCCGGCCTGCTTGGTGTCCTGCTGCACCGTGGTCAGCGCCGGGGATACCGAGG
CTGCCAGCGGGATGTCGTCGAAGCCGGTCACCGCTACGTCCTGTGGCACCCGCAGGCCGG
CCTCACGCAGGGCCCGCATCGCGCCGATGGCGATCAGGTCGCTGGCGGCGCAGATCGCAT
CGATCGGTTCACCGCGTGCCAACAGTGCCTGGCAGGCCTCCTGGCCGGAAGCCTCGGTGG
TGATCGCATCGTGCTGCAGCGCCGGTTCGGCGGCCAGGCCGTGGTCCTGCAGGGCCGCGA
CATGGCCGCGGTAGCGTTCCTGGAATTCGGGGTAATGGCTGGAGGCATGGCCGAGAAAGG
CGATGCGGCGGCAGCCCTGCTGCAGGAGGTGGGTGGTGATGTCATGCCCGCCCTGGAAGT
TGTCGCTGCCGATCGAGACACCGGGTTGGCCGGGCAGGGCGGCGCCCCAGCGCACGAAGT
GCGTGCCCTGTTCGACCAGCCGCTGCAGGCGGTCGCGCGATTCGTGGTAGTCGCCGTAGC
CGAGCAGGATGATGCCGTCGGCTTTGTTGCTGTCCTCGTAATCGGCCTGCCAGTCGGTGG
ACAGCTGCTGGAACGAGACCAGCAGGTCCTGCCCGTGCAGGGCGCAGGCGCGGGTGATCG
AGCCCAGCATCGAATGGAAGAACGGGTTGATCAGCGAATCGTCGTTGGTCGGGTCCTCGA
AGAACAGCAGGGCCAGCGTGCCGGCATTGCGCAGGCGCAGGCTGGAGGCGTTCTTGTCGA
CCTTGTAGTTCAGCTCGCGGGCGATGCGCAGGATGCGCTCGCGGGTCTCGGCGTTGACCA
TCGGGCTGCCACGCAGGGCCCGCGACACGGTCGGCTGGGAGACCCCGGCCAGGTGGGCGA
TGTCCAGGGAGGTGGCTTTGCCTTTGATCGTCATGGGAACGCGGGAGGGGGCAGGGGGAG
GAGCTTGGGCATGATGCCATGGGCAGACGCCAATGCCCCTCCGGATGTCCACCGAAGCGA
GGGTAAGTCATTGCCGGACAAGGAAATCAGTTCAATCCTCCTGCGCGGCCGGGGTCTTCT
GACCGGGCGGATGGCGGCGGCAATGCTAAGATGCATCGTTCTCGCATTCCCCCAAATTTC
AACAGGGGCGGCCTCGCCTACTGCACCCCCGCCCGGGGCTGTGCTATCACTGGCGGTCTG
CCCCTGGACAACGGACGAAGGTACCTATGGCGCGCGGCATCAACAAAGTCATCCTGGTCG
GCAATCTCGGCAACGACCCGGACGTGAAGTACACCCAGGGCGGCATGGCGATCACCCGCA
TCAGCCTGGCCACCACCAGCGTCCGCAAGGACAAGGATGGCAACCAGCAGGAGCGCACCG
AGTGGCACCGCGTGGTGTTCTTCGGCAAGCTCGGCGAGATCGCCGGCGAGTACCTGCGCA
AGGGCAGCTCGGTCTACGTCGAAGGCAGCCTGCGCTACGACAAGTACACCGGCCAGGACG
GCGTGGAGAAGTACTCCACCGACATCATTGCCGATGAAATGCAGATGCTGGGCGGCCGCG
GTGAAGGCGGTGGCGGCGGCGGTGGTGGCAACTACGGCGGCGATCGTCCGCAGCGCCAGC
AGGCTCCGCGCCAGGAGTATGGCGGCGGTGGTGGCGGTGGCGGCCAGCGTGGTGGCCAGG
GCGGTGGCTATGGCAACCAGGGCGGCAACCAGGGCGGCGGTTACGGCAACCAGGGTGGCA
ACCAGCGTCCGCAGCCGCAGCAGGCGCCGCCGATGGATGACTTCGCTGACGACGATATTC
CGTTCTGATCGAACGCTCGTTCGCAGCAGAAAAGAAAGCCCCGCTCATGCGGGGCTTTTC
TTTTTGCGCGATGCCATCTGCGTTGTGCCTCGCACCATCAGTTTTTCGTGCACCGCGACT
TGCAAACAGACAATTTCCTCCCCTATGGTGCAATCGATTGCATTGCTGTGAATCGTTGCG
TTTGATACCGGTTGGGAGGCCGGAAGGTGGATGACCATCCATTCGATCAGACCGGCTCCT
TCGAGGGGGCTCACGCGGCGCGATGCGCTGCGCATCGCAGTTGCCGGCAGCATTGGCCTG
GGGGCCGCGACAACCGCGGGCGCATTGCCCGCATTCGCCGCCACGGCGCCGCTCAAGGGC
AACCTGAAGCATTCCGTCGCCCGCTGGACCTTCCCGCAGCTGTCCGTCGCCCAGCTTTGC
GCGACGGTGAAGGACATCGGTTCTTCCGCGATCGACCTGGTCGGCCCGGAAGACTGGCCC
ACGCTGAAGGCCCATGGCGTCTACAGCTCGATGTGCAACGGCGCAGAGCTGGGCCTGACC
AAGGGCTTTGCCGGCCGTGAGTTCCACGACCAATTGGTGGAGCGCTACACGCGGCACATC
GATCTGGTGGCCGACGCTGGTTACCGCAATCTCATCTGCTTCTCCGGCAACCGCAACGGC
ATGGACCCGCAGGACGGCATGGCCAATGCCGAGGCAGGTCTCAAGCGCATCCTCGGGCAT
GCCGAGAAGCGCGGCGTGGTGCTGGTGATGGAGCTGCTGAACTCCAGGGTCGATCACCAC
GACTACCTGTGCGATCACTCCGCCTGGGGCGTGGAGCTGTGCCAGCGGCTCGGCTCGGAC
AACTTCGGCCTGCTCTACGACATCTACCACATGCAGATCATGGAAGGCGACATCATCGCC
ACCATCGGCAAGCATCACGCCTGCTTCAAGCACTACCACACCGCAGGCGTGCCCGGCCGG
AACGAGATCGGAGACCAGCAGGAGCTCCACTATCCGGCCATCTGTCGCGCGATCCGCGAC
ACCGGCTTCAAGGGGTATCTGGCGCAGGAGTTCACGCCTGCAGCGCCCGATCCCGTTGCC
TCATTGCGCGAGGCGATCCGCCTCTGCGACGTCTGAAACGATATCCACCCAGGTGAGAGA
CCCATGGCAGATAATCACTACGACGCCATTGTTGTTGGCTCGGGAATCAGTGGCGGTTGG
GCGGCGAAGGAGCTGACCGAAAAGGGCCTGAAGGTCCTGATGCTGGAACGCGGGCGCAAC
ATCGAGCACGTCAAGGACTACGTCAACGCGATGAAGGAGGCGTGGGATTTCCCGCACCGC
AACCGGCCAACGCAGGCAATGAAGGCCGAGTTCCCGGTGCTGATGCGCGACTACGGCCTG
GCCGAGAACCTGGAAGGGATGTGGGCCAACGAACAGGAATCGCCCTACATCGAGACCAAG
CGCTTCGACTGGTTCCGTGGCTACCACGTCGGTGGTCGTTCCTTGATGTGGGGCCGGCAG
AGCTATCGCTTCTCCGATCTGGATTTCGAGGCGAACCTCAAGGACGGCCTCGCGACCGAC
TGGCCGATCCGCTACGCCGACATCGCGCCGTGGTACGACCACGTGGAAAAGTTTGCCGGC
ATCGCCGGCACGCGCGAAGGACTGGACGTGCTGCCGGACGGCGAGTTCCTGCCGCCGATT
CCCTTGAACATCGTCGAGAAGGATGTGGCCGCGCGTATCAAGAAGGCCTTCGGCGGAACG
CGCCATATGATCCACTCGCGCACTGCCAACATCACCCAGCCGATGCCCGAGCAGGGGCGC
GTCAATTGCCAGTACCGCAACAAGTGCATCCTGGGCTGTCCCTTCGGTGCCTACTTCTCG
ACCCAGGCGGCGACGCTGCCGGCGGCGATGAAGACCGGGAACCTGACCTTGCGGCCGTTC
TCGATCGTCAAGGAAGTGCTCTACGACAAGGATCGCAAGCGTGCGCGTGGCGTGGAGGTG
ATCGACGCCGAGACCGGGCAGACCTACCAGTACACGGCCAAGGTCATTTTCCTCAACGCG
TCGTCGTTCAACTCGACGTGGCTGCTGATGAATTCGGCCACCGACGTCTGGGACGGCGGG
CTGGGCTCTTCGTCCGGCGAGTTGGGGCACAACGTGATGGACCATCATTTCGGTGCGGGT
GCCTCGGGCCGGGTCGAGGGTTACGAAGACAAGTACTACTTCGGCCGCCGTCCCTGCGGC
TTCTACATTCCGCGGTTCCGCAACGTCGCGGCCGACAAGCGCGGCTACCTGCGCGGGTTC
GGCTACCAGGGCGGTGCCAGCCGCACCGGATGGTCGCGCGAGATCGCCGAGCTCAACATC
GGTGCCGATCTGAAGGAGGCACTGACCGTGCCGGGTGACTGGCGCATCGGCATGACCGGG
TTCGGTGAAATGCTGCCGCACCACGACAACACGATCCGCCTGGACCACGACCGCAAGGAC
AAATGGGGACTGCCGGTGCTGGCGATGGACGTGTCCATGCGCGCCAATGAACTGGCGATG
CGCAAGGACATGGCCGCCGATGCCGCCGAGATGCTGGAGGCGGCCGGGGTCAAGGAGGTG
AAGATGCACGACAACGACTATGCCCCGGGCAAGGGCATCCACGAGATGGGGACCGCACGC
ATGGGACGTGATCGGAAAAGCTCGGTATTGAATGCGCACAACCAGGTCTGGGATGCCCCC
AATGTCTATGTGACCGATGGTGCCTGCATGACCTCCAGCGCCTGCGTGAATCCCTCGCTG
ACCTATATGGCGCTGACCGCGCGCGCGGCCGACCATGCGGTACGCGAACTGAAAGCGGGG
AACCTCTGATGGATCGCCGCGAACTGTTGAAGATGATCGTTGCCGCTACCGGTGCGGCCA
TGGTTGGCCTGCCTGCGCTGGTGCATGGCAAGGTGCCGGCTGCCGGGGCGATGCCCGCGT
TCTCCGATGCCGACATCGGCATGCTGGACGAGATCGCCGAAACCATCCTGCCGCGGACAA
GGACGCCCGGGGCCAAGGACGCGGGTGCCGGTGCGTTCATGGCGACGTTCGTCAGCGACT
GTTACACCGCCCGGCAGCAGGCGACGTTCCGCGCCGGCCTGGCCGACATCGACACGCGCG
CCGGTGGCCGTTTCGTATCGCTCACGCCGGAAGCCCGCACCGGGTTGCTGCGAACGCTGG
ACGCCGAAGCCAAGGCACGCAATGCCGACGTGACCGAGACCGGCACTCCCGAGGAAGGCG
AGGCCATGCCGCATTACTTCACGATGATCAAGCAGCTGGCCATCTTCGGCTTCTTCACTT
CAAAGGTCGGGGCGACCGGTGTGCTGCAGTACGTCGCCGTGCCGGGCCGCTACGACGGTG
ACCTGGCCTATGTCCCCGGTACGCCCGCGTGGGGGACCAGCTGATGGACACCATCCTGAT
GATCCGCCCTGCGTTGATCACGGCCGGCCTGCTGGCCGCTGCATCTGCATTCGCTCAGGA
CGGTACCGACGCTGCGCGTGACCCGAAGAAGACCGAAGTGTGGACGCCCGTGCCCGCAGT
CGTGGCCACGCCGCCAGGCAAGGCCCCCTCCGATGCCATCGTGCTGTTCGATGGCAAGGA
TGTCTCGGCGTGGGAGGCAGAGCAGGGCGGGCGCGTGTCCTGGACGGTTGCCGATGGCGC
CATGACCGTCGTTCCGGGCAGCAAGGGCATCCGCACCCGGCAACGCTTCTGCGATGTCCA
GCTGCATGTCGAATGGCGTACCCCCACCGAGACGAAGGGCTTCGACGGCCAGAACCGGGG
CAACAGCGGCATCTTCCTGCAGGAACTGTACGAGCTGCAGGTGCTCGACAGTTACAACAA
CCCGACGTATGCCAACGGCCAGGCGGGTTCGATCTACAAGCAGGCCATGCCACGGGTGAA
CGCCTCGCGCGCACCGGGCCAGTGGCAGGTCTACGACATCATCTGGAAGGCACCGCGCTT
CTCGCAGGGCGGCGGCCTGACGTCGCCCGCGCGCATCACCGTGCTGCACAACGGCGTACT
CGTGCAGGACGACACCGTGCTGGCAGGCAGGACCGAGTACATCGGTGCGCCTTCGTACGC
ACCCCATGCGTGCGCGCCGCTCTATCTGCAGGAGCATGACTCCAGGGTCAGCTACCGCAA
CATCTGGGTGCGCGAACTGTAGCGGCACGCGGCCGGCGTGGTCGCCGGCCGCCTACTTCG
CCAGATAGCTGGCGAGGTCGTCGATCTCCTGCTGCGACAGCTGGGCAAAGGGCGGCATCA
ATCCTCCGCCCTTCCTGATCTTGTCCTTGACCTGGGCGGGCTGAAGCCGCTTGCCGACGT
CGGTGAGCGCCGGGAAGGTAGGCGGTACGCCGGCGCGTTCAGCACCGTGGCAGGCAGTGC
AGTGCTGGGCATAGAGTTTCGCGCCGGCGGCAGGATCGTCCTTGGCCCGGGCTGCCGTTG
AAGTGCTCATGCCGCCCAGGGCCAGGGCCAGGGCCAGGATCATCTTCATGTGGGGCTCCT
TGATGCGTCAGCGCCGTGCACGGGTGGGCACGTTGGCGGGCAGGTGTTCACGCAGGTAGT
CCGCGCCGGTCTGGATGACCTTGGCCGGGTCGCGTGGCTGGTCGTGCTCGACGATGTACC
ACTGCACCTTGGCCGCCGCAGCGGCGGGCAGGATCGCGTTCCAGTCCAGCACGCCCTGGC
CCACGGCGGCGAATCCGTCTTCGTCCTGGGCCTGGCCCTTGGGCGCATTGTCCTTGGCGT
GCACCGCGAACACGCGACCGCGGAATTTTCCCAGCATCACCGCCGGGTCCAGGCCCGCAC
GTGCGACCCAGGCCAGGTCCAGCTCGGTCTGCAGGTCGGGGCCGGCCGCTGCGAACAGCA
GCTCCAGCCCGGTCTGGCCGTCGAAGTCGGCCAGCTCGAAGTCGTGGTTGTGATAGGCCA
GGCGCATGCCCTTGCCGCGCACCTGCTTGGCGATGCGGCCCAGCTCCTTGCCCAATGCGG
TCCAACCCGCGGCATCGGTTGGGCGGTCCTTCTGGTCCAGGTAAGGCACCACCAGCGTGC
TGTTGCCGATCGACCGGTTGAACGTCACCACACCATCCAGGTTGCCCCGCAGCTCGGCCA
GTGGCACGTGCGACGAAACCGCCTTGATCGAATACCGGTCCAGCAGCTGCTTGAGTTCGG
TGGCGCTGGTGTTCTGCGTACCGACCGTTTCCACCGCACGGACGCCCGCGTCGTGGACGA
TCTTCAACTGCTGATCGAGCGAGCCTGCATTGCGCAGGGTGTACATCTGCACCGCGATCG
GCTTCTGCGTGGTGGCGGCTTCGCTCGCGAAGGCGGGCAGGGCAGCGAGCAGCAGGATGA
GACTTGCACTTCTACGGAAAAGAGCTTTCATCAACAGATCCTCCCGGAATTCAACCGATG
GTGGTCCAGGCACGTGACCTGGCTGATGCAATGACGCGATCGACGATCCGTGCCGAGCGC
AGGCCGTCTTCGAAGGTGGGCAGGCCCTGCGGCCGCTCGCCCTCAATGGCGCGATAGGTG
TCGGCCACAAACGCCTCGAAACACTGGGCGTAGCCCTGTGCATGCCCGGCCGGCAGCACG
GAAAGGCGGCGTTGTTCGGCGCTGCCGGCACCGGGGCCGCGCATGAAGGTTTCCTCGCGC
TGATCGGGCAGGCCGATCCAGAGTCGTTCGGCATCCTCCTGGTTGAAGACCACGCTGGCC
TTGGCGCCATCGATCTCGAACCAGAGGCGGTTGTGGCGTCCGGCCGAGACCTGGCTGACC
GTCAATGACGCCAGCGTGCCGGCGCCGGTCCTGAACATCGCTGCGGCCACGTCTTCGCTG
GTGACAGCCTGCATCGCGCTGGCGGCCGTTGGCGTGCTGAAGCTCTGCCCGCTGACGGCG
CCACGCTGGGCGATCACCGTGGCGAACGCCGCGCTGACCTCGGCGAAGCGTTCGCCGCTG
ATCCATTCGACCAGGTCGCACCAGTGCGAACCGATGTCGGCGAACACGCGCGACGTGCCT
CCCAGCGCGGGGTCCACGCGCCAGTTGTTGCTGGCCGGATCCAGCAGCCAGTCCTGCAGG
TAGCTGCCGTGGATCAGGTGCAACGGCCCCAGATCGCCCTGGGCGATGCGTGCGCGCGCC
TCGCGGACCACCGGGTGGTAGCGGTAGACGAAGGGCACCGTGGCAACCAATCCGGTCGAT
GCGGCCAGTGTCGCCAGCGCCCGCGCATCGTCCAGCGTCGTCGCCAGCGGCTTCTCGCAG
ATCACGTGCTTGCCGGCTTCCAGCGCGGCCTGTGCCATGGCGCGGTGCAGATGGTTGGGC
GTGCACACGTGCACGACCTGCACCTGAGGATCGGCGATCACCTCCTCGATAACCCGATAG
GCGCGTGGGACATTCCAGGACTGCGCGGCCTCATGCGCGCGCTGCGGTGACGAGGCGGCG
ACGCCGCGTACCTCGGCGCCCGCCAGCAGTGCAGCGCGACGATGCACGGCACCGATCATG
CCAGCGCCGACGATGGCGATTCCAAGCTTGGGCATCGGGCGGGTCCTCAGGGCGTGGAAG
GCGTGGCCACGACCGCCGGCCGGTCGCGGAACAGCAGCAGGAAGGCGATCAGCACCACCA
GTGCAACGCCGGCCGGGAACAGCCAGATCTGCTGCCAGTCGGGGCCGGCCTCGGTGGTGA
AGTGCTCCACCACCGCACCGGACAGGAAGGTGCCGATCAGCATTCCCACGCCGTAGGTAG
CCAGGGTGATGAAGCCCTGCGCGCTGCTGCGCGCGGCGGGGCCGGCATGCGCATCGGTGT
AGATCTGGCCGGTGACGAAGAAGAAGTCGTAGCAGATGCCGTGCAGCACGATGCCGATCA
CCAGCAGCGAGAAGCCGCTGCCCGCATCGCCGAAGGCGAACATGGCGTAGCGCACCACCC
AGGCGGCCATGCCGACCGCCAGCATGGTCTTCACTCCCAGCCGCACGAACAGGAACGGCA
TGGCCAGCATCAGCAGCACTTCGGAGACCTGGCCCAGCGACTGCAGGCCTGCTGCACCCC
GCACGCCCAGGTCGTTGAGATACGGATTGGTGAAGTTGTAGTAGAACGACAGCGGGATGC
AGATGGCGATGGACGCCAGGAAAAACACCAGATAGGCACGCGATTTCAGCAGACGCAACG
AATCCAGCCCCAGGATCTGCCCCAGCCCGGCATCGCGCTGCTGTGCCAGTGGCGGCGTGT
GCGGCAGGGTGAATGCATACAGGCCCAGCACCAGCGATGCCAGCGCGGCCATGCGGAAGG
TGAGTTCAAGCCGATGGGCCTGTTCCCAGCCCAGCCAGCCGATCAGCACACCGGCGACGA
TCCAGCCGATGCTACCGGCCACGCGTACCAGCGGGAACTGTTTCTCGGGCGACTGCATGT
GCCGCATCGCCACGCTGTTGGCCAGTGCCAACGTCGGCATGAACAGCAGCATGTAGCCCA
TCACGCAGGCCGAGAACACGCTGAAGCTGGTGGCGGTGGACGCCAGCCACATCAGCACCG
CGCCGGCCAGGTGCAGCACCGCGAGGATGCGCTGCGCCGCGAAGTAGCGGTCGGCGATCA
GGCCGACCAGGAACGGCGCAACGATCGCGCCGATGGACTGGCTGAGGAAGGCGGTGGCCA
CCTGGCTGGCGCTGGCCTGCAGCGGGCCCTGCACCAGGTAGGTTCCGAGGGTGACGAACC
ACGCCCCCCAGATGAAGAACTGCAGAAACATCATCGCGCCCAGGCGCGACATGGCGTGCG
TCATGGCTTGCCCTCCCGGGGCGGTCTTGGCTCAGATTCCCAGCATGCGGTGCAGTGATG
CGGCGTCCGTGCCACTGTCGGCAAAGTCGTCGAAGGCGCGGTCGGTCACGCGGATGATGT
GGTCGCGGATGAAGGCGGCACCCTCGCGTGCGCCGTCCTCGGGGTGCTTCAGGCAGCATT
CCCATTCCAGTACCGCCCAGCCGGGGAAGTCGTACTGGGCGAACTTCGAGAAGATCGCCT
TGAAGTCGATCTGGCCATCACCGAGCGAACGGAAGCGGCCCGGACGCTCGATCCAGTCCT
GGTAGCCGCCATACACGCCGCTGCTTGCGCTGGGGCGATACTCCGCGTCCTTGACGTGGA
AGATGCCGATGCGCGCGTGGTAGCGGTCGATGAAACCCAGGTAGTCCATCTGCTGCAGCA
GCAGGTGGCTGGGGTCGTACAGGATCTTGGCGCGGGGGTGATGATCCACCACATCGAGGA
AGCGTTCGAAGGTCGCGCCATCGTGCAGGTCCTCGCCCGGGTGGATCTCGAAGCAGAGAT
CCACGCCGCAGGCATCGAAGGCATCGAGGATCGGGCGCCAGCGGCGGCCGAGTTCGGCGA
AGGCTTCTTCCACCAGTCCCGGTGGGCGCTGCGGCCAGGGATAGAAATAGGGCCAGGCCA
ATGCGCCGGAGAACGTGGCATGCGCGGTCAGCCCCAGCCGCTGGCTGGCTTTGGCGGCCA
ACAGAAGCTGCTCCACCGCCCAGGCCTGGCGGGCCGTGGGATCGCCACGTTTGTCCGCGG
GTGCGAATCCGTCGAACAGGCTGTCGTAGGCCGGATGGACCGCGACCAGCTGCCCCTGCA
GATGGGTGGACAGCTCGGTGATCTGCACGCCATGACCTGCCAGCATGCCGGCGAGGTCGT
CGCAGTACGCCTGGCTGCGCGCGGCCTCGGCCAGATCGAACAGGTGGGGCGCCGTGGTGG
GGACTTGTACGCCAGAATAGCCCAGACCCGCGGCCCATCCGGCCAGCGTGTCCAGCCGAT
CAAAAGGAGCCGTGTCGCCGATGAACTGCGCCAGGAACAGCGCTGGACCCTTGAGCGTCT
TCAACGTGATTCGCCCTCGATGCAATCGATTGCATTATCCTAGCAGGGGCTTACGCAAGA
CCTGTTGTGCAGTGCACAGCGGGCGGGAGAACTAACGCCATGGCCACCATCTACGACATC
GCAAAGCACGTCGGCGTCTCCGCCGGCACCGTGTCGCGTGCACTTTCGCGGCCGGACAAA
GTACTGCCGGCCACGCGCACGCGCATCGAGCAGGCCGCCGCGGCGTTGGGCTACGTGCCC
AACACGGTTGCCCGCACGCTCAAGACCCAGCGCAGCGGCAAGATCCTGGTCACGGTGCCG
GATATCGCCAACCCGTTCTTCGCGCAGATCCTGCAAGGGGCGGAAGACGCCGCGCAGGCT
GTCGGCTATGCGGTGCTGCTGGGCGATACGCAGGACCAACCCGACCGCGAGGAACGCTAC
GCGCAGATGCTCCGGCGCAACGAGGCCGACGGCATGATCGTGCTTGGCCATCGCCTGCCA
CCGACGGCGCGCGAGATTGTCCAGCAGAGGGGGGCTGCCGCGCCGGTGGTCAACGGCTGC
GAGTTCGATCCCGCGCTGGGCCTGCCCAGTGTGCACATCGACAATGCCGCCGCCGCACGC
GCCGTCATGGAGCACTTGTACGCACTGGGCCATGAACGGATCGCCGTGGTCGGTGGGCCG
CCGGACAATCCCCTGCACCAGCAGCGCCTGGAAGGGGTACGGGGGGCCGGCAAGGTGCGT
GGCCGCCTGCGCCAGCTGAGCATCGTGCCGGGGGATTTTTCAGTGGAATCCGGCCATGCG
GCTGCCATGGCGCTGCTGGACGGCACGTCCGCACCAACGGCGATCTTCTGCTTCAGCGAC
CAGATGGCGCTGGGCACCCTGGCGGCCTGCCGGGAGCTGGGCATCCGCGTGCCGGAAGAC
CTGTCCATCGTCGGCTTTGATGATCTGGCGTCTTCCCGCTACCTCACGCCGCCGCTGACG
ACCATCCGGCAGCCGATGCGGGAAATCGGCGCGCGCGCGGTCAACCTGCTGCTCGCCATC
ATCGAACAGGTGGATGTTCCGCTTCAACAGACGCTGGATTTCAGCCTGATGGTGCGGGGA
TCGACGGCTGCGCCCCGACGCAGGTGACCACGGGGTGGGGCCGCGGAGCGTGGCAGCCGG
CCCGCGCGATATCGTGCAACCTTGATCCCGAATTGACGCAAAGCTGTCAGACTCATCGCA
GGCAGCCCGGCAAGGGCCTTAGCAGCAGGTGCGATCGCGCAAGGGGGCGGCAATGCCATT
CTTCACCGATTCGGCGGAAGGCGCGGTCGAAGGCATTGGCGCGGCACGTCGCATCGGGTG
GATGCGTTTCGTCGGCAATGGACTGGGAGCGATCCCCATCGCCTCGATCATGCTTGAACG
CCAGGATGGCGGGCTGGCGTGGGTCCTGCTGCTGCTCAACGCGCTGGCGTGGCCGGCACT
GGCATTGCTGCTGACCCAGCGCTCCCGCCAGCCGGCGGTCGTCCAGTTCCGTTGCATGGT
GGCCGACTCCTTCTTCGGCGGTGGCTGGATCGCCTTCATGGCGTTGAGCGCGGTGCCCAG
CGCACTGTTCGCCGCGCTGCTGGTGGCCGACAAGATCGCTGCCGGTGGCGTGCGCCTGGC
GATGCGCGCCACGCTGGCCCTGCTGCTGGGCTTCGCACTCACCTGGTGGTTGCTCGGCTT
CCCTTACCAGCCGGTCACCTCGCAGCGCACGATCGTGCTGAGTGTCCCGTTCCTGTTCGT
GTATGGCATCGGCCTCAGCATTCTCAGCTGGCAGCTGGCGCGCCGGGTCAAATCGCAGAA
CCGTCAGCTGCAGCGGCTCAGCCGTATGGACCCGCTGGTCGAGCTGGCCAACCGTGGCTT
CCTGATCCTGCGTGCGCAGCAGGCGCTGGACCGGGCCCAGGGCCAGGGCGGCTTTGCCTG
CCTGCTGATGCTCGATGTGGATGATTTCAAGCGCATCAATGACTCGCATGGCCACCGCGC
CGGTGACGAGGTGCTGCGGCATATCGCGGCGACATTGCGCACCTTTGCCCGGCCCGGTGA
TACGCCCGCGCGGCTGGGGGGCGATGAGTTCGTGGTGCTGCTGTGCGACTGCGCGCCCGT
CGATGCGATGCACGTGGCCGAGCGGGTGCGCCTGCACCTGCTGGAGGCCGCGCGGCAGGC
CACGCCGGGCGTGGAGTTCAGCGTGAGTATCGGTATTGCCGCGACGCCGCGTGGCGGTAG
TGTCGAGGACTGGTTGGCACTGGCCGACCGCGCGCTCTACCACGCCAAGCGGCAGGGCAA
GAACACAGCCAGCTACGGCGAGTGAATGCGGCACGGCTGCCGCCGAACGAGGCCGAAACG
CCCGTTCATCCTGCACGCGGAATCGGCACGCCAATCCTCTACCATGGGCCACCCCGCCCG
GACGCGCCGCCCATGCAAGACGCCCTCGTTGCCCAGCCCAAGCCCCCCGTTGCGAGGATC
GCGGCCTGGCTGATGATGCTGTTGGGCATGTGGCTGGCGCTGAAGCTCGGCCTGGTGGTA
ACGCTGCTGTCGGGCCTGCTGGTGTTCCAGCTGACCCATGTGCTGGCGTCCACCGTGGAA
GGCAGGCTGCCGCCGGGGCGGGCGCGGGCGATCGCGGTGATCGTGTTGTCGGCAATCATC
ATCAGCGCGCTGGTGCTGGCCGGGATCGGTGTGGCGTCGTTCTTCCGCAACGAGACCGGT
GGGCCGGACGCGCTGCTGGCACGGCTGATGGATATCCTCAATTCGTCGCGCCACCAGGTA
CCGGCGCTGCTGCAGCCGTATATCCCCGAGGACATGCCGGCGCTGCGTGCGGCGCTGAAT
GACTGGGCCGCCGAGCACCAGCGCCAGCTGGGCGTGGCCGGTACCTCGGTGGTGCAGGTG
GGTGTACGCGTACTGATCGGCATGGTGCTGGGCGCGATGATCGCGCTGTACGATGAACTG
CCGCTGCCGACGATGGGGCCGCTGGCGCAGGAGCTGATCGGGCGCACCAGCCGCCTGGCC
ACCGCGTTCCGCCAGGTGGTGTTCGCGCAGGTGAAGATCTCCCTGCTCAACACCGTGTTC
ACCGCGATCTTCCTGCTGGGCGTGCTGCCGTTGTTCGGCGTGCACCTGCCACTGTCCAAG
ACGCTGGTATTGATCACCTTCATCGCCGGCCTGCTGCCGGTGGTGGGCAACATCATCTCC
AACACGATCATCACCATCGTCGCGCTGTCGGTCTCGTTCTACGTGGCCGTGGCCGCGCTG
CTGTACCTGATCGTGATCCACAAACTGGAATACTTTCTCAACGCGCGCATTGTCGGCGGT
GAAATCCAGGCGCGCGCCTGGGAGCTGCTGCTGGCGATGCTGGTGATGGAAGCGGCGTTC
GGCCTGCCCGGCCTGGTGGCGGCACCGGTGTTCTACGCCTACGTGAAGCGCGAACTGGTC
GACCAGCGCTGGATCTGACGCGGCTGGGCATGACGTATTTGTCCCGGTTCGAATGTTCGC
GCGGCCTTGTCGGTGCGTTCGCGGTCGGCAGGGTATACCCACCGCCACGGTTGGCCCGCG
AGTGGCTTGGCGCCTGTGTAGCCGGCCGTTACAGTGTTCGGCACTACAGGGGAAATGTGC
ATGGCCCGCAAGGCGTCGCCCATCGGATTGCGGACCTGGGTCTGGATCCTGGCTGGGCTG
TTCGTAGTCTGTACGCTGCCGCTGATGGCCATCGCACTGGTGCAGGGCACGCTGCGCTTC
ACGGCCGCCGAGGACAACCTGGCCAGCCTGCGCCAGCTGCGGCAGACCTTCGACCTGGCC
AACCTGGTGTCGGCCGAACGCGGCCCCGCCAACAGCCTGCTGGGGGCCGACCCGGCCGAT
GCGGCCGAGCAGGCACCGCTGGCCGCGCAGCTGGTGGCCGCGCGCAAGCGGGTCGACGCT
GCCCTGCTGCAGCTGGACACCGTGTTCAAGGCTGATCCGGGAGTGGTCGACGAGCATGGG
CTGCTGGCCGACGCGCAACGTCGCCTGCAATCGGCGCGGGCTGCGGTCGACCGGGTCGTG
GCGCAACCCCATGACGCACGCCGCGTGGAGGAGGTGGAGCGTGCGATCAGTGGCATGTTC
TCCGTGGTCGATCGCCTGCACCTGCTGACCTCGGCACAGATCAACGTGCTGGTCAGCGCC
GACCGTGAAGCAGCGATTCCGGCGATGCAGGGCCAGGTGCTGATCGATCTTCGCGAGCAT
GGTGGCCGCCTGGCCTCGAATGTGATGGCGCCGGTGGCGGTGCCAGGGGCATGGCGGGAG
GAACAGGTACGCGCTGCACTGCAGACCGAGGGTCGCCTGTTGGAGCTGTGGCGGTTGGCG
GGCAGCCACGAGTCGGTGTTCCGCAGTGACCCTGAATTGTCATGGCACTGGGACATGGCG
CGTCGGCAGTTCTTCGGCGAATCGCTGCCGATGATCGAGCAGTTGATCGAAGATGGCCGC
CGAGGCCTGCCGCCGCCATGGACCGCCGCCGAATTCACCACGCGCTACGTGCCGACCCTG
CAGTCGCTTGAGGCGCTGCGTGATGGCTACCTGAGCGTGTCCATCGCCCGCTTTGAACGC
ACCCGCAATCGCGAGGCCATGCGCCTGGCCGTGCTGGTGGCGACCGCGCTGGGCACACTG
GTGGTGCTGGGCGTGGCATTGCGCATTGCCCACCGGCAGATCCTGCAGCCGTTGCTGCAG
GCGCAGGCGCAGGTGATCCAGCTTGCCTCGGATGCACCCGGTCCGGAGCAGCATATCACC
CACCCGCTGGCCGAGATGCAGCGCTTGTTCGACGCCATCGAAGTACTGCGTGAGAAATCG
CGCGAGCGCTCGGCACTGACCAGCGAGCTGCGCCAGCTCGCTGGCACCGACGAGCTGACC
GGATTGTTGAACCGGCGCGCGCTGGATGAGGTGGTGCAGCAGAGACACGCGGGGGGCGAT
GCAAGCGCCGTGGTGATCCTGCTGGACGTGGATCGCTTCAAGGCGATCAACGATGGCCAT
GGCCATGATGCCGGCGACGAAGTGCTGGTGCGGGTGGCGCAGTTGTTGCGGCATCAGCTG
CGCCGCAGCGACAGCATCGCCCGTTATGGCGGCGAGGAATTCCTGGTGCTGCTGGCCGAC
GGTGATCTGGCCGGTGGCCGCCAGCTGGCCGAGTCATTGCGATTGGCCCTGCAGCAGATG
GACATCGCGCTGGCCGGCGGCACCGTGCTGCGGGTGACCGCCAGTTTCGGCGTGGCCGAG
GGCGGCACCGACGCGCTGGGCTGGCGCACCCTGCTACGAGCCGCCGATGCGGCCATGTAC
CGGGCCAAGGCGCAGGGGCGTGATCGGGTACGGGTGGCGGGTGGCGGTCGCATCACGCGT
TGAGGGCATGCGTCAGCCGATGCGTGCATGCACCCGCCGCAGCGTCCGCGCGATCATCCG
GCGCGCGATCGGACGTGGTACCGATAATCCACGCCAGCGCAGCGCACCCACCCGGAAGGT
GGCGGTGGCGGTGGCCAGTACGTTGCCTGCCGGGTCAGTCAGCCAGCCACGCGTGAAGGC
GATGCTCCCCTTGCTGTGCTCGACTTCGCCCCAACCGATGATGCGCCCTGGTCGTGCCGG
ACTGACGAAACTGGTCTTGGATTCCACCGTGACCGCGATGCGGTTGGCGGGCAGTGTGGC
GTAGATCGCCGGCCCCATGCAGTCATCCAGCATCGCCGACAGGAAGCCTCCCTGCACGTT
GCCCATCGGGTTGGTCAGCATCGGCCCGGCGTCGAACTCGACATGGATGCGGCGCAGTGC
GTCGTCGTAGTCGACGAATCGCCAGCCGAGCAGGGTGCCCGCCTGGGAGGGCGGCAGATC
ACCGTTGACCACGCTGTAGAAGATCGATTCGGGATTCATGGGAGCCTCGATGGAGGGATA
GGAGGGAGCACGCATCAGGACAGTGCCAACAGGGCCAGCACGAATCCGATGACCGACAGC
AGCACCACCGCGGCGCCGGCGGGCACCGGTGTACGCGCACCGGTGCGTCGCCGCACGCCG
GAAGCGACCAGCACCGGCGGCACGGTGGCGACCAGGCAGAACAACTGGAAGGCCAGCAGT
TGCGGCAGCGCGAAGTGTCCGCCGAAGAAGATCAGCCAGGCCAGCATCACGCCGGCGCCG
GCCAGTGCGATCCAACCGGCGCCGACCACGCGGATGAGTGCCATCAGCAGCAACTGCATG
CGCGGTTCGACCTCCTTCCATGGCAGGCCCACGGCCTGGCCGTGGTAGGGCATGAAGTCG
GAGCGTTTCAGGTAGGCCGCAGCAAACAGCGAGACAATGAAGAACGTCAACAGGTAGCAG
CCGAACGCGAGCCAGGCGAACAGGTCCATGTGGGGGCCATGCGGTTGCGGAGGGGAGCCC
CGGTGATGCCGGCGGCCATGCCGGATGCATCGCGAGGTTGCGCGATTCTCGGGCAATGCC
CTGTTAGAGGCGTGTCGCGGCGTGGAGGACCGTTCCTCCATCCGCCTTTAACGCGGGTGT
GGTGGTGAGGAATGCGTCACACACGTGCCATGCGCCCTATCGCGTTTTCTGTGAAGAGGT
CGCAACTGCCCATCCACGCTTCGGTCACCGCTCTGCGCAGACGCTGGGATTCCATCCGAC
GAGGGACGACGACATGACTCAGCTCACCCTGCCTGAACTGTCCAGGAAAATGGCCGGCAT
CGATTTCACGATGCTGCAGACCCACGCCTGCGGAGAGATTGCCGGTCGTCCGATGAGCAA
CAACGGCGACGTGGACTATGACGGTGACAGCTGGTTCTTCACCACCGAAGACACCGACAT
GGTGCGCGAGATTGAAGCTGACCCCGCCGTCGCGTTGGGTTTTTCCGGCAGCAAGTCGCT
GCTGGGCAGGCCACCGTTGTTCGTGCACGTGCAGGGCAGGGCAGCGCTGGTGCGCGACCG
GGCCACGATGAGCCAGCACTGGGTGAAGGACCTGGAGCGATGGTTCGAACAGGGCGTGGA
TACACCGGGACTGGTATTGATTCACGTGCGCGCCAGCCGCATCCACTACTGGGATGGCGA
GGACGAGGGCGAAATCGTGATCTGAGCGGAACCGCGCAGGGCCCGGCGCATCGTGTTCCA
GGGGCAGCAGTGCGCAGGGTGTGCTGCCGGATCCCCAACATTGGCCAGCTCCGGTGCCAA
GGCGTGTTCCACCGCACGCCGCAACAGTGCCGGCGCGACATAGTGCCGGTGCCCGGCGTC
GATCAGTGCCATGTACATGCCGCCGAACGCATTGAAGGTCTGCACGCGAGAGCCCAGGCT
GATCTCGACATGTCCATCGCTACGCCGCTGCACGCGCACGCTGCTGCGGAAACGCAGGTG
CCGATCGTCGGCGCCGAGCAGGACTTCGGCGTCGTTGTCCTGCGCATCGATGTGCGAATC
CAGCACCGGAAATCGACCAGCGAACAACCGGCTGCGATCGGTCGACAGCAGTGACGACAC
CGGGCATCCCAGCGGCGACGTGCGCAACCGCAACGGCGCCACCAGCCGGTTTCGCAGCGC
CATCAGATGGCCTACGCCGCTGGGCGGATTGCGCAGGAAGCCGTCCAGTACATCGGCCAG
CAGTGCCGACGCGGAACGGTGAACCACCTGCGAGGGTTCCAGGCACAGGGTGGTCAGGTC
CTGGTAGTGGCTGTGCGGCAGCGCTGTGGGCAGCAGGCCATCGGTGGCGGCGGGCCGCGA
ACGGATGGGATAGGCCGGTGTGGCACGTTCGACGAACCCGCGCAGCGGCCGCATGGGGAT
GCGGCGCAGCGGGCCGAGCAGGGCACGGGTACGCGCGCAGAGATGTGCGCACAGGCTGGG
AGGCGCCGCCTGCAGCGACAGTTGCAACAGCGGTGCCGCCGCAAGCGAGGTGCCCGAAGG
CCAGTGCGATTCCGCAAGCACCTCGGTCAGGCTGGGGATATCGGCGGCATTGCGTTGCAC
CTGTGCACGCGCCTGCTCGCTCATCGCGCCGGCCAGTTCATTGCTGTGGCAGGACAACGC
GAACAGCGCGGGATGTGCAGGATGGTTCGACGCGAACTGGTGCCAGGTGCCGCCGCCGAA
GCGCACGGTAAACAGGCAGTCCGGTGGGATGCGGATGCGCCGAAGCGTGCGCGCGAAGGC
ACCAGGATCTGCTGCCAGCTGCGTGTCGGAGGCGGTGGCGAAACGCAGCTCGGCTCCCGC
GCTGCCGGCGATGGCGGTGAACATGCGCGGGCCTGCATGGCGATGAAACGGGTGGCCACC
GGCACCGACGGTGAAGCTGTACAGCGAGGAGGCATCCCCGTGCTGCAGGTGCATGCCACC
CAGTCGCGCCGAAGGTTCATCCAACGCATCGATGAACGCCGGGTGGTGGCGCTGACGCTG
GCCGGCGTCACTCACCAGCGCGTCACCGGCACCGATGCCGAGCTGCGCGATCAGGGTGAC
TTCGGTCGGACTGCCGCCGTCCTGTGCCGGAAGCTGCACTGCTGGAAACGAACGGCGATC
GCGGGTCGAACCAGGCATCGTCATGCTCCTTGGCGGGGCGGATCAGCGGGCGGGGGCCTT
GCGACGGGCGCGGGCTTCACGCTTGAGCGGGCCGCCGACCGGGCAGACTTCGGCCGCCCA
CGAGAACAACGTGTTGGCCAAACGGTCGGGTACCTGCCTGAAGTACACGAACTGGCCGCG
TTTCTCGCGTTCGATCAGTCCGGCTTCCTCGAGGATGCGCAGGTGGCTGGACAACGCCGG
CTTGCTGAAGTCGAAGCGCTCGGCCAGCTCGCCCGCGCTGAGTTCGCCGGCACTGAGATA
GGCCAGGATCTGCCGGCGGGCGGTGGAGGCAAGGGCTTCGAAGATTCGGTCCATGGCGAG
CTAATTAACTAATTCGTTAACTGATAATCCTCCCGCCGGTGGCGGCTGTCAAGCCATGAC
CCATTGCGCGGCACGCCCGGGCTTTGCCATCCTCCCTGCTGTTTTCCGTAGCGTGGAATC
CCGATGCGTCCTGCGTTCTGGCTGGCTTTGTCCCTGCTGCCCACCCTGGCGGCGGCGCAA
CCCGCGCGCACGCCCAAGGCCAAGGCTCCGGCGCAGGATCCCTTCAGCGAGTTGTTCGAT
ACCGCCTGCATGCAGCACATCGGGGCCCCGGCGCGGTTGCAGTCGCTGATGGAATCCAAT
GGGCTGTCGCCGCTGCAGCCCGCCGAAGCCGCCACGCTGTTGCAGGGGCAATCGGGCGTG
GCCTGGATGGTGCCCCTGGCCAGTGGCCGCTATGCGGTGAGCTGGGCTGATGATGGCACG
TGCACGGTCTACGCCGAGAAGGCCGACGCGGCGGTCGTACAGAAGGGATTCGCCCGGTTG
GTGCAGGCCGCGCCGATGCCGTTGCAGGCGCGCTCGTTGCCGGGACGTGGGCCGCTGTCG
GCCGATCAGGTGGCCATCCAGTACGGCTGGGCCACCCCGGGGCAGGGCAAGCTGCAGGTG
CGCTTCCGCCTGGTCACGCGGCAGGCCGCCGATGCCGGCGTGCAGGCGATGGCCTCTGCG
ACGCCGGGTGAAGCGATGCTGGAGCGTGGCGCGCCCGGGCCCTGACAGGAGCCACGCCTG
CGGTTCAGCCTTTCACGGGGCGTGTGATATATCGTTTATCGATAAATCCATCCCGGGGCG
GCGCGTCCACCCCAACACCGGAGGCCGCTTGACCGCTCGTCCCGCCCGCGCCAGACCCGC
GCGAGGCCTGTTTGCCCTGGCCCAGGCCGCCGTACAGGCCGTCCGGGCGATGTGCTGGCT
GGGCATCCTGGCCGCACTGCTGGCGGTGCCGCTGGTCGCCCACGACCGTCGCTGGCTGCT
CGACAGCGTGCATGACGCCGAGGCCGCTGCCGCGCACGGCAATGATCTGTTCCTGCACTT
CTGCCTGGGCCTGGGCGCGATCATCGCGCTGCTGGTGCTGTGCCTGCTGTTCCTGCGCCA
TCTGCTGAGGCTGCTGAAGTCGGCGGCGCGCGAGCGGCCGTTCACCCACGCCAATGCACG
GCGCCTGCAGCGCATGGCCTGGCTGATGCTGGCAATGGAACTGCTGTCGATCCTGATCGG
TGCCTATGCGGCCTGGATGGGCCCGGATTTCACCTGGATGGAGGTCGGCGGTGGCATGTC
GATCACTGGCCTGGTTGCCGTGCTGATGCTGTTCGTGCTGGCGCGCGTCTTCGCCGTGGG
CGCAGCGATGCGCGACGACCTCGACGGTGTCATCTGATGACGATCGTTATCACCCTGGAC
CGCATGCTGCAGGAACGCGGCATGACCCTGTCCGAGCTGGCCGGGCGCATCGACATCACC
CTGGCCAATCTGTCGATCCTGAAGACCGGCAAGGCGCGCGCCATCCGCTTTTCCACCCTT
GATGCGATCTGCCGCGAGCTGCAGTGCACGCCCGGCGACCTGCTCGGGCACGACCCGGCG
CAGGCACAGGACGCTGACTGAGCGGTCGCTCTTTTCCCTTACCTACTGACGAAACGGACC
TGAAATGGAATGGTTGGCTGACCCCTCGATCTGGATGGGCCTTGCAACCCTGGTCGTGCT
GGAGATCGTTCTCGGCATCGACAACCTGGTGTTCATCGCGATCCTTGCCGACAAGCTACC
GCCGCACCAGCGTGACCGTGCGCGGGTAATCGGCCTGGCGCTGGCCTTGCTGATGCGGCT
GGTGCTGCTGGCGGCGTTGGCGTGGATCATGAAACTGACCGAGCCGCTGCTGACGCTGTT
CGACCACAGCTTCTCCGGGCGTGACCTGATCCTGTTGGGCGGTGGCCTGTTCCTGCTGTT
CAAGGGCACCATGGAGCTGCACGAACGGCTGGAAGGCCGCGAACACCACGAGGATGGCAA
GAAGGTCTACGCCAGCTTCGCAATGGTGGTGGCACAGATCGTGGTGCTCGACGCGGTGTT
CTCGCTGGACTCGGTGATCACCGCGGTGGGCATGGTCGACAACCTGGGCGTGATGTATGC
CGCCGTGACCATCGCGATGGCGCTGATGCTGTTGGCCAGCAAGCCCCTGACGCGCTTCGT
CAACAAGCATCCCACGGTGGTGGTGCTGTGCCTGGGCTTCCTGCTGATGATCGGTTTCAG
CCTGGTGGCCGAGGGCCTGGGCTACAAGATTCCGAAGGGGTACCTGTACGCGGCGATTGC
CTTCTCGATCCTGGTCGAGGCGTTCAACCAGTGGGTGCGTTTCAACCGTGAGCGCAACGA
GCGCCGCCAGCCGTTCCGCCAGCGCACCGCCGACGCCGTGCTGCGCATGCTGGGCGCGCG
CCCGGCCAATGGCCACGACGACGAAAGCGCGGACGAACACGTCGATGCCGAAGAGCGCCT
GCAGCCGGCGGAGCACGAGATGATCCGCAGCGTGCTGGGGCTGGCCGATCGCCCGGTGTC
GAGCGTGATGACGGTGCGTGCCGACGTGCAGTGGATCGACCTGGCCCGTGGGCAGGAGGA
TGTGGTGGCACGCCTGGTGGCGTCGCCGCACACCCGCCTGCTGGTGGGTGATGGCGACCT
GGACAGCCTGCGTGGCGTGGTGCAGAGCCGCGACCTGCTGGCCGACCTGCTGCAGGGCAG
GCCGCTGCAGCTGGAAGGCAACCTGCGCGAGCCGCAGTACGTGCTGTCCAGTGCCAGCGC
GCTGCAGGCGCTGGAACTGATCCGCCAGCACCCGGTGCCGTTGGCGGTGGCGGTGGACGA
GTACGGCAGCGTGGAAGGCCTGGTGACCGCCAACGACCTGCTGGCGGCCATTGCCGGTGA
CTTGGTCGATACCCAGGACGAGCGCTATGGCGTGGTCGCGCAGGGCGAGGACCAGTGGGA
GGCCGATGGTGCGCTGACTCTGGACGACCTGCAGCGGCTGGCCGGCGTATCGCTGCCGCG
GAGTGCCGACTACATGACCATCTCCGGCCTGGTGCTGGAGCGTCTGGGGCGCCTGCCGGA
CATCGGTGACGCGGTGGAGATTGCGGATGTTCGCATCACCGTACTGGCGATGGAGAAGCG
TCGCATCGCCCGCCTGCGGGTGGAGCGCCTGGGGCATCCGTAGCGTCGAGCCATGCGCGA
TCGGGGTTCTGTAGCGTCGAGGCATGCTCGACGGCTTCCTGGGCAGCCGAGCATGGGCCC
GGCTCTACACAACGCCTCCCACAACCGTCACCATGGCGGGCCCGCTTTCCTTTCCGGATG
GTTGCAGTGCTGAGTACGATCGGTTTGTTGATGGGCCTGTATGTGGCCTGGCGCCTGTTC
TGGCCACTGCGCATGCCCATCTGGATGAAGGTCGTGCTGTCGCTGCTGCTGGTGGGCGTT
GCCGTGCAGCTGCGCATCGTCGCCATGTTCTGGGGCACGATGGCCTCGCCGGAGATCCCG
AAGCTGGCCATCGCCACGCTGGCCACTGGTTCCACGGCGGTGTTGCTGTTGGCGTTGCTG
ATGCTGGCGCTGGATGTGGGCCTGCTCGCTTCCCGCCTGCTGCGCTGGCCCCGTGCTGTT
TCGGCGCTTCGTGCGCCGCTGCTGCGCCCGGCGGCGGCGCTGCTTGCGCTGTTGGTCAGT
GGCTACGGCATCAGCCAGGGCATGGCGGTGCCCAAGCCCCGGCAGATCGAGGTGAGCATC
GCCGGACTGCCCGCTGCGTTCGACGGCTATCGCGTGCTGCAGCTGACCGACATCCACGCC
AGTCGCCTGCTGACCGGCGACTGGGTGCGCAGGGTGGTGGATGAGAGCAACGCACTGACG
CCGGACCTGATCGTGATCACCGGCGACCTGATCGACGGCAGTGTCGAGGCCCGCCGTGAC
GACGCCCGCCCACTCGCGGACCTGCGGGCGCCGGACGGTGTCGTCGCCATCACCGGCAAC
CACGAGTACTACGCGCAGTACCAGGACTGGATGCAGGCGTTTCGCGCGCTGCACATGCAG
GTGCTGGAGAACAGCCACATGCAGGTGCGGCGCGGTGATGCGGCGCTGACCATCGCCGGG
GTCACCGACCCGGTGGCCGCACGCTACGGTCTGCCGCTGCCGGATCTGGATGCTGCACTG
GCCGGGGCCGATCCGTCCGCACCGGTGATCCTGCTTGACCATCGTCCGCGCAACGCGCGC
GAGGCGGCGGCGCGCGGCGTAAAGCTGCAGTTGTCCGGGCATACCCACGGCGGGCAGATC
ATCGGCATGGACCAGCTGGTGAAGCAGGCCAACGGTGGCTATGTCTCCGGGCGTTACGAG
GTGGACGGGATGACACTGTACGTGAGCAATGGCGCTGGCCTGTGGGCCGGATTCCCCGCG
CGCATCGGCGTGCCGTCGGAGATCACCCTGATCACCCTGCGCCGCGCCCCGTGACCTGAA
GTGGGGTCAGATCCCTTTCCGCAGGGAATTCGCTGCCTTTCGTGCTGGGATCCCTCTGTA
GAGCCGAGCCCATGCTCGGCTGAACCAGAGGCAGCCGAGCATGGGCTCGGCTCTACAGGT
AACCGCCTCCTCAAGAACTCCGCAGCGGCGGCCGCGCATGCGCATTGCGCCGCAGCGACT
GCGCCCGCTTGGCGATCGCACGCACCACGACGGCGGTGAAGAGCAACGCGGAGGGCACCG
CGTACCAGAAGTTGCCGGGCACGCGCTTGAAGTACGAATAGGTGAACACTGCGGCGATGA
TCCACATGCCGGTCACGTGCAGGCGACGCCACGCAGTGGGCCCCATGCGGCGGGCGATGC
CACGATGCGAGGTGATGGCCAGGGCGAGGATGGCTACATAGCCGATCGTGCCCGGCAGGT
TGGCCAGGACTGAGCGCGCCGGCCAGAACGCGGGGTTGAGGATGCCGAAGGCGGTGATCG
CCACCGCATGCAGCAGGTGCGAGAACGCGAACGACAGGCCGACGATGCGACGCTCGCGCA
GCAGGAAGCGGGTGAACGGGCTGGGCAGCAGGCTGGCGAACGAGGATGCGGTGAAGGCGA
CCAGGAACAGCAGGAACGATGTGCGTGCCGTCACCCGGATCGCCGCGCGGCTGCCCTCGA
CCACGTCGGGCTGCAGGGTGAACGCCGCCAGTGCGAAGGCGATCAGGACCACGGCGATGG
CCACGAACAGGCGCCAGCCGTGCAGGGAGGACGTATTGGAAACAGCCATGATCAAACCTC
GAATCAGGAAATGGGTGGCACCGGCCTCTGGCCGGCCAAGGAATGGGGAGTGCCGGTCGC
TGGCCGGCGCCTTCAACAGTCGTTCGGCACAACCAGCACGCCGGCCGCGCACAGCTCGCC
CAGCAGCGGAATGCAGGCTGTGCGTAGTTCGTCGGCGGCCACGCCATGCAGATCGGCCAG
TACCTGCAGCGCGTCTTCCGCACGGGCGCCGTCATCGCCGAACGCCGACAGCAGCGCATA
TGCCAGCGGTGAAAGTTCCTGCACCTGCAGGCTGAAGTCACCCAGGCGTCGCAGCAGCAG
CAACGTCGGCATCGTGGTAGGCGCACCGTTCTGGCCGGCGTCCTCATGCACAGGCCACTG
GTAGCCCAGCACCCGCACCAGTGGAGACAGCGCCAGCACGCTGCCTGCCTGTGGCGCATG
CAACGGCTGCTGGCCGGTGTCCCGCGCTTCAATGTGCAGTGCCTGCTGCGTGCTTTCGTA
ATGCGCCAGTTCCGCCACCCAGCCCGGCAGCGCGAGGTCTGCCTGCACGCCCAGCCACGC
GGCGAATTCGCCGGCGATCTGCGGGAACAGTGGGGTATGGCAGGCATGCCGCGCGTAGTA
GTGCTCCACGGTGTCGCGCCAGCAGGCATCACCCAGTTGCGCCTGCAGGCGCGGCAGGCT
GCCTGCCAGCAGGCTGTCCAGGCTGTCGATGCAGAGGCGGCGGTAGACCGCCATCCGCCG
TGCATCGATGCCCTCAGGCGCGGGCATCGATGGGTCGCGTACATGGTCGGCCCAGCGCTG
CTGCAGGGTGGCCAGCGGCTCAGCCATGGGCCACCTCGGGCAGCAGCACATCGGCCTGCG
CGTGGCGGATCTGCTCCACCTCGGCCAGCAGCTCGGCCAAAGGCGGGAAGTTGAAATCGC
GCTCCAGCAGGGTGGGGCGCACGCCGACACGCGCATAGGCCTCACCCAGCAGCGCCCAGA
CCACGCCCTTCACCGGCGCGCCGTGGGTGTCGATCTTGAAGCCATCGTCTTCGTCGAAGT
GGCCGGCCACGTGCAGCGAGGCGACGCGGTGGGCCGGCACGCGTGTCAGGAAATCGAAGG
CGTCGTAGCCGTTGTTGCAGGCGTTGACGAAGACATTGTTGACGTCCAGCAGCAGGTCGC
AGTCGGCCTCGGCCAGCACTGCAGTGATGAAGTCGATCTCGCTCATGTCCGCGCCTGGCA
CGGCGTAGTAGGAGATGTTCTCCACGGCGATGCGCCGGCCCAGTGTGTCCTGCACCTGGC
GGATTCGACCGGCAACGTGATGCACGGCCTCGGTGGTGAACGGCAGCGGCAGCAGGTCAT
AGACATGGCCGCCGGCGGCGCAGTAGCTCAGGTGTTCGCTGTACAGCTGCACCTGGTGCA
GGTCGAGGAACGCGCGGGTCTGCGTCAGCAGGGTGCGGTCCGGCGGGTCCGGCCCTCCCA
GCGACAGCGACAGGCCGTGGCAGGTCAGGCGATGGCGCTCACTCAGCTGGCGCAGCGCGG
CGCCGTGGGCACCGCCAACTCCGATCCAGTTGTCCGGCGACACTTCGAGGAAGTCGATGG
CATCGGCCGGCATCGCCAGCAGTTCATCGATCAGGCCACGGCGCAGGCCGAGACCGGCAC
TGGCGGAAGGCAGGGGCAAGCGCATGCGACGGTACTCCAGGGCAGTGGCGCCGCCGTGGC
GGCGGCGCCGAGGGGAACGATCAGTCGTTGACGCGGGAGAACAGGCCCTTCGGCATCGGT
TTGCCGTTGGCGGTGTAGACACTGCGCAGGTAGTCGTGCGCCTCCTGTTCGCTGATGTAG
CCGTCGTGATCGGTGTCGATGCGGTCGAATTCAGCGGCGCGCTTGGCCGCCACGGCGTTG
AACTCGGCACGCGAGACCCGGCCGTCGTGGTCACGGTCGGTGCGGGCAAACGAAGCGTCG
CCGCACTTGCCTTCGCCACACTGGCCTTCGGCCACCTTGGCCTTGGCCTTGGCGGCAGGC
TTGCCAGTGGCGGCCTTGTTGGCGCCGCACTTGCCTTCACCGCACTTGCCTTCGGCGGCG
GCGCTCATGGCCACGGCACCGATGGCCAGTGGCTGGATCGCGGCCGCCTGGCCGGCCAGC
AGCAGGCCACCGGCCAGGACGATGCCGATGGCGCCGATGCGCGGCAGACGGGAAGCAGCG
GTGTTCTTGGTCGAGACGGACATGGTGATGACTCCTTGGATGGGCACGCAGGGCGTGCGG
GATGGACGCCGCTTGAAGGCGACGGAAACGAAGGGAAGAAGCGCGGGAAGGGGTGAAGCG
GATCAGGCGTTGCGGCGACGGCGCAGTCGGTAACCCAGCAGCAGGGCGCCGCCGAGTAGT
GCGCCACCGAAACCGATACCGGGCAGCAGCGCGGCGACCGGAAGCAGCAGGGCGATCAGG
CTCACGCCCCAGCCGAGGCCGTCGTTGCCCGCCGTGGCGCGCTGCGGGCCGGCCAGCAGG
CGGTCCAGGCTGAGTGCACCGCCGCCGTTGAGGATCAGCGGCAGCAGCATGGCCAGGAAC
AGCAGCGGCAGCTTGAAGTTGCCGTAGCCCTGGTCGGTGATTGCGTAGCCCTGCCACAGC
TCACCCAGGCTGTTCCATTGGTCCGGCCAGTGCACGGCAGCGATGGCAACAAGGGTCAGC
ACCCAGAAGATGTAGGCCACCGAGCGCGTGGCCAGGCCCAACAGCAGCATCACCGCGCCC
ACCAGTTCCAGCCAGGTGGCCAGCTGCCAGTTGAGTGATGCAGGCAGGGTGGAGAACGGG
AACGGGAAACGCCCTTCCAGGTCGGCGAACCAGTTCTGTCCGCCCAGCTTCTCGCGGCCC
GATTCAAAGAACTCCCAGGCCAGCAGGGCGCGCAGCGCCAATGGCGAGAGCCAGCGGCCG
ACGGCGTCCAGGCGGGGGGTATACACGGAAGAAGCGGAGCTGATCATGGGAGTGTCCTGC
GGGCCAGTGGTCGATGGAGGCCATTCCGAGCCACGCAGGTATCGGCAACGTGTGCTGTTG
CCCGGGGTTTTGTCAGCGACTGTGGCTGTGTCAGGGGGGTCGTACAGTCAGATACAAAGA
CGCCGCGTCGGGCGTTCGCCGGGCCATACCCAGCGGCCGAATGTATCCAACTGTAGAAAT
CCGCCGCCGCCCTACAGTCCGGTACAACTCTGCCTCGCAGCGAAACAGCGCCGATACACC
CCCAGGCGGAAATGGCCACTCCCAACACCGGAGTGCCACCCATGATCCGCACCACCCTGC
TCGCCGCTGCCCTCGCCCTTGCCGGCGTCGCGACGCCGGCATTCGCCGCCGAGGCCGATG
CCGGCGCCGCGCCCACCGTCATCCTGGTCCACGGTGCCTTCGCCGATGGCTCCAGCTGGA
ACAAGGTCATCACGACCCTGCATGACTGGAAACTGCCTGCGGTGGCCGTGCAGAACCCGC
TTACCTCGCTGGCCGACGATGTGGCCGCCACCCGTCGCGCGATTGCCGCCGCACCGGGCA
AGGTCGTGCTGGTCGGCCACAGCTGGGGCGGCACGGTCATCACCGAAGCGGGCAACGATC
CCAAGGTGCAGGCGCTGGTGTACGTGGCCGCATTCGCACCGGATGCCGGGCAGTCATCGG
CACAGCAGGGCGAGGGCTATCCGGTCGGCCCGGGCCTGACGCGCCTGCAGGAGAAGGACG
GCTACCTGACCCTGCCAGCCGACGCCATCGCCCAGGACTTCGCACCGGATGTGATGAAGA
AGACCGCTGCACTGTTGTACAGCACGCAGGTGCCCTTGAAGGCCAGCGCGCTGGGTGAGT
CCGTCACTGTGGCCGCATGGCGCAGCAAGCCGAGCTGGTACGTGCTCAGCCGTGACGACC
TCATGTTGTCGCCGCAACTGCAGGCGGCCACCGCAAAGCGCATTGGCGCGCAGCTGCAAT
CGATCGGCAGCAGCCATGTGTCGCTGCTCTCGCACCCGGCTCAGGTGGCTGACAGCATTC
TGGAAGCCGCAGGCGTGAAGCCGGCCGAACTGCCGCTGGCCGAGCAGGGAGGCTGAACGA
TGGGCGCGCTGCGTGTGTATGTACTGCCGTTGCTGCTGGGCCTGCTGGGTGGGGCGGCGG
TGCTGATGGCCTTGCCCAGCCCGGAGGCCGGTGCGCATCCGGCGCAGGCCGCTCCTGCTG
CCGGGTTCGATGGCGGCGGGCCCTGGCACAACAGCCCACCGCTCGCGTTGAATCAACTGC
GTGGGCAGGTGGTGCTGGTCGAGTTCTGGACCTACGCCTGCAGCAACTGCCTCAACGTGG
CACCGCATGTGCACCAGTGGCATGCACGTTACGCGCGGCAGGGCCTGCAGGTGATCGGCG
TGCATACTCCGGAGTTCGCCTACGAAGGCCTGCCCGGCAATGTGCGCAAGGCCATCGCGC
GGCTGGATATCACCTGGCCGGTGGTGCAGGACAACCAGTACCGGATCTGGAACGCCTGGG
GCAACCGCTTCTGGCCGGCGCTTTACCTGGTCGACCGGCAGAGCAGGGTGGTCTACCGCC
ACCACGGTGAAGGCGATTACGCACGTACCGAAAGCGAGATCCAGCGCCTGCTGGCCAGCC
CCTGAGCCGCGCTACCATGGCCGCGCCGCGCGGCCTTGACCTCCGTCTTCATCGAGAACG
CAATGAACCACGTACCGCACATCCTTGTCGTCGACGATGACAGCGAGATCCGCCAGATGC
TGGCCGACTACCTGCAGCGCAACGGCCTGCGCGTCAGCCAGGCCGATGGCGGCCGTGCGA
TGCGCGCGCTGATGGACACCCACGCGGTGGACCTGGTGGTGCTGGACGTGATGATGCCCG
GCGAGGACGGGTTGAGCCTGTGCCGCAACCTGCGTGCCGGCAAGCATCGCGCGGTGCCGG
TGGTGCTGCTGACCGCCCGCGACGACGAAACCGACCGCATCATCGGCCTTGAAATGGGCG
CCGATGACTACGTGACCAAGCCGTTCTCCTCACGCGAACTGCTGGCGCGCATCAATGCGG
TGATCCGGCGCACGCAGATGCTGCCGCCGAACCTGCAGGTGAGTGAAGCCGGCCGCCAGT
TGGCCTTCGGCGACTGGCGCCTGGATACCACTGCCCGCCATCTGCTGGATGCGCAGGACA
CCGCCTATCCGCTCAGCGGTGCGGAATTCCGCCTGCTGCGCGTGTTTCTCGACCACGCCA
ACCGTGTGCTCAGCCGCGACCAGCTGCTCAGCCTTACCCAGGGCCGTGATGCAGAACTGT
TCGATCGTTCCATCGATCTCCTGGTCAGCCGCGTGCGCCAGCGCCTGGGCGATGACGCGC
GTGAGCCCACCTACATCAAGACCGTGCGCAGCGAAGGCTACGTGTTCAGCGTGCCGGTGC
AGCTGCTGGGGCCGGAGGAATGAACGCCCGCGCGCGCCGCCTGCCTTGGCCGCGCACGCT
GTCGGCGCGCCTGCTGCTGGTGCTGCTGGGTGGATTGGCGCTGGCCCACGCACTGTCTTT
CGGTTTGCTGTTCTTCGAACGCTACCAGTCCACCCGCAGCATGATGCTGCGCAACCTCGA
TGAAGACGTGGCCGTGAGTGTCGCGCTGCTGGAGCACCTGCCCGCAGGCCAGCGCGCGGC
CTGGGTGCCGCGGCTGGAGCGGCGCACCTACCGTTACCTGCTGCGCCCGGCCGCGGCCGG
ACCGGGGCTGCAGACCGATCGTGCACGCCAGGTCACGGCGATCATCGATGACAGCCTGCA
GCACCGCTATCCGTTGCAGGCGCGCCAGGTGGCTCGCCTGCCGGAGCGGTTCGAGGTGGA
ACTGCGCCTGCACGACGGCACCCCCTTGACCATCGAAGTCACCCCGTCGGGCCTGCCGCT
GGCGCGCTGGCTGCCGGCCGTGCTGCTGGTGCAGCTGGCCCTGCTGCTGGTATGCGCCTG
GCTGGCGGTGCGGCTGGCATTGCGCCCGCTGCAGCAGCTCTCGCACGCCGTGGAGCAACT
GCAGCCTGGCAAGGACGCACCGATGCTGCCCGAAGACGGCCCCGCCGAAGTGGGCACGGC
CGCAGCCGCGCTCAATGCACTGCAGGCGCGCATCCGTGGCCATGTCAGCGAGCGGCTGCA
GATTCTGGCGGCCATCTCGCACGATCTGCAGACGCCGATCACGCGCATGAAGCTGCGCGT
GGAAACCTTGCCCGAAGATGCCACCCAGCAGCGCCTGCTGGATGACCTGGACCACCTGGG
GCAACTGGTGCGCGAAGGCGTGGCCTACGCGCGCAGCAGCCACGTGGCCAGTGGCGCGCC
AGTGGCGATGGATCTTGGCGCGTTCCTGGCCAGCGTGGTGGGCGACTATGAAGACATGGG
CAAGGCGGTCAGTGGTGGCGCACCCACAGGCCTGACCGTGCAGACCTGGCCGCAGCCGCT
GCGGCGGGTGGTCGGCAACCTGGTCGACAACGCGTTGCGCTACGCCGGTAGTGCCGAGAT
CGAGGCGGGGCGCGATGCAGCAGGCCGGCCGTGGATCAGCGTGTCCGACCGCGGCCCCGG
CATCCCGGAGGACCAGCTGCAGGCGGTGCTGGCACCGTTCCATCGGCTGGAAAGCTCACG
CAACCGCGATACCGGCGGCACCGGGCTGGGTCTGGCCATCGCCGTGCAGCTGGCGCAGTC
GCTGGGCGGCTCGCTGCGGCTGCACAACCGTGAGGGCGGTGGCCTGCGGGCCGAATTGCA
GCTGCCGGGGTAACTGGCGGGGTCAATGCATCCACGCACCTGCATGGCCTCGGGATCGGC
GATCATCTAGCGGGTGTCGAAACCAGGAAACACGCAATGCAGGGAACGCAGCATTCAATC
CAGCGTGCGCGCCACGTCGCGCTGCTGGTCGGTCTACTCGTGCTGGCCGCATGCCAGCGC
ACACCGGATGCGCTGACCGGGACACCCGCAGCGGGCACACCGCTGGCCGCCCCGGCCACC
GCAACAGACCTTTCTCCGCTGCTCGATGCCTTGCCGACCTGCGCGCTGGACGGCTGGTAC
ATCGATCAGCAGACCGACCGCCCGGCCCACCCCTGGTTGGCCGCGAATGCGCCACAGCCC
TGCAAGGAGGATGAGGAGAACGAGATCGCCACGTTCTGCGTGCAGGGGCAATGGAAGGGA
CTGCCGGTGGAGGAGGTGATCCTGCCGACGATGACCTTCGTCTCGTTCCGTGGCGTGAAG
ATCGGTCTGCCGCTGGAGAAGGCACGTCCCATCGTCCGCCAGCGCTTCGGGCAGGAATTT
CCGGGCGGCGCGTCTTATGAGCAGGGCCGCGAACCGAAGCTGATGGCCGATCCTGAAGAT
GCGCAGCGCTCGTGGCTGCTGTGCAGCACGCCGGAACTGGGCCACGACGTGGACAGCGAG
GGAAGCATCAGCTATTCCGGCATGAACCTGCCCTACGACCACGACGGTTGCAGCTACCGC
TACAGCCCGGTCGACTTCTGCGATACGTCGCACCGGGCCGCTATCGGAGATGCGCTCCAG
CACCAGAAGCCCAATTTCAACCAGCACTACCTGCTGGTACAGGTCGATGATCGTCCAGAG
TACTTCCAGCGCACGCTGGTGCTGGTCGACACCCGCACCGGACGCGCCAAGCCATTGCCG
ATCGATGCCTTCACGGGGCCGGCGGGGAAGGGCGGTGATGCTACCGGCTACGGGACACTG
GAAACGGGCGTGGACCAGCCGCAGTTCTGCCTCAATGGTGCGCTGCTGGTCTACCGCGTG
TTCGAGGAAGGCCGCTTCTGCTTCGGCTTTGACGGTGAGCGCTTCACCGGCCATGAAACC
CAGTACATGCAGGCGATGGATAGCCGATGACCCGTATTTCACCCCGGCCATGACATCCTG
CCCCGAACCTGTGCAACCGGGATCGAGGCTGTTGAAGGCGAACACGCAATGACGGTGGCG
CGGCAGCGCTCGATGTGGGTGGCGGGCCTGTCCACGGTAGTGGAGTGGTACGACTTCACC
CTGTACCTGTACTTCGCCACGGTCTTGTCGCGGGTGTTCTTCGGCGGCGGCGAACAGGCG
CTGCTGGTCACGCTGGCCGGCTTCGCGGTGTCCTACCTGATGCGCCCGCTGGGCGCGCTG
TGCTTTGGTCATCTGGGCGACCGCCTGGGCCGGCGCTGGATGCTGCTGGCTTCGATGGCG
TTGATGGCGGCGGCAATGCTGGCCACTGCGCTGCTGCCAACCGCGGCCACCGCAGGCACC
GCGGCGGGCGTGCTGCTGCTGGTACTGCGCTGCGTGATGGCGTTTTCGGTGGGCGGTGAG
TACACCGGGGTGGTGGCGTACCTGCTGGAAAGCGCACCGGCGCAGCGACGTGGCCTGGTG
ACCTCGCTGGCGTCCGCAGCCAGCGAGGTGGGTGCGCTGCTGGCGGTGGCGATCTCTGCG
GTTACCGTGGCGCTGCTCGCGCCCGCGCAGCTGGACAGCTGGGGCTGGCGTATTCCGTTC
TTCGTTGGCGCGGCGCTGGCACTGGTGATCCTGGTCGCGCGCTCGGGCATGCACGAGTCG
CCGGAGTTCGAGCGGCAGCGCCGCGAGGGCAGCATTCCCGCGACGCCGCTGAAGCATGTG
CTGCGCAACCATCCGCTGGCGGTGGCGCGCACGTTCGCGATCTCGGCGCTGGGCTCGATT
ACTTACTACGTCGGCATCACCTATGTGCCCGCATTCCTGCATGCGCGGGGCCACGATGAG
GGCGATGCGCTGTGGCTGTCGACGATTGCGGCCGTGGCGGTGATCGCGATCACGCCCCTG
TGCGGCGCATTGTCCGACCGTGCCGGACGACGGCCGGTGCTGTTGGGCCTGACCGTGCTG
GCAGCGCTGCTGCCGCTGTCCTTGTTCGCGTGGATGGCGCAGGCGACGCCGCTGGGCATC
GCGCTGGCCGCGGTGTTGCTGGCCTGCGTGGCCGGTGGTGTAAGCGCGGTGGCGGCCCCG
GCCACGGCCGAGCAGTTCCCCGGCGAAGGGCGGGTGAGTGGGCTGGCACTGGGGGTGACA
ATGGCCACGGCCTTCTTCGGCGGGGCAACGCCATGGCTGGCGCAATGGTGGGTGGAACGC
AGCGGCTGGGCAGCAGCGCCAGGCGCGATGATCGCGCTGGTGGCGGTGCTGGTGCTGCCG
GTGCTGTGGACCCTGCCCGAGACGGTCCCGGGCAGGGCCAAGCGCTAGCGGGTCAGACCT
TCAGGGTCTGCTCGATGTCGGCCAGCACGGCGGCCGCATCGACGCCGATGGCAATCGACT
GCACCACGTGGCCGTCCCACACGCTGGGGCCGAACGCCAGGCCTTCCGGCTTGGGAATGG
TCATGCCGCGGGCGACGCCGTCGGTGGCCACGCGCACGCTGGCGCGCTCGAACTGGAACA
GCTCCGGACGGGTCAGCGCGATGCAGGCGCAGCAGTCGTGCACGACCATGCCCTTGTGGC
CGGCCTGCAGGTAGAAGTCCACGTAATCCTGCGACAGCGCACGCACCAGTTCGGCATCGG
CACCACCGATCGCAGCCAGCTTGTCCAGGCCGTCACGGTCCATTTCCACGCGGGTGGTCA
CGTCCAGGCCGATGGCGGTGACCGGCCAGCTGGCGGTGAACACCACGTCGGCCGCTTCGG
CGTCGCCCCAGATGTTGGCCTCGGCGGCCGGGGTGATGTTGCCGTTGACGTGGAAGGCGC
CGCCCATGATCACCACGCCGCGTACCAGGCCGGCGATGTCCGGCGCCTGCTGCAGGGCAA
GGGCCAGGTTGGTCATGCGGCCGACCGCGACCAGGGTCACCTCGCCCGGATGGGCGCGGA
CCAGGTCGATGATCAGCTGGTGGGCGGGGCGCGCGTCGGCGGCCACGTCCAGTTCGGCCG
GCACCGGGTGGTTGCCCAGGCCGTTGTGGCCATGGATGTGCACCGGCCAGGCTTCCGGGG
TGGCTTCCGGCTGCAGCGGGCCGCCGGCACCGCGTGCGACCGGAGCGGCAAAGCCCCAGG
CCTGCTTCAGGTACAGCGCATTGTGCGTGGTCGACTCCACCGAGGCGTTGCCGAAGGTGG
TGGTGACACCGATCAGGTCGATCTGGGCGTGCTTGTGCAGGTACAGCAGGGCCAGGGCGT
CGTCGACGCCCGGGTCGGTATCGAAAATGACTTTCAGCATGTTGTTGTTCTTCTTCTTCC
GTGTGGTGCGGGGGGCGCCGGCGGCCCGGAAGCAGGCCAGCGCGCCCTACATTGTCCCAT
CTTCATGACAGGCAGGGCCATTGCCGGGGAGGCAGGCCATAATGCCCCCAGTCCAGGCAC
GGAACCGCCGAATGCTGATCGTTGCCCTGCTGCTGGTCCTGCTGGTGCTGGGCCTGAACG
TGGTGGCTACCGTGGTGATCGTCAGGCGCGATGGCCTCTCGGCAGGCGGCCGGACGGTGC
AGTTGCTGCTGGTCTGGCTGCTGCCGCTGGTCGGCGCCATCCTGTGCATGGCGGTGGCCA
CGGCCGGTGGCTCGGGCAGCCGGGGGGATGGCGGCGGAAGCCATGACACCTCCGTTGGCT
ATTCCAGTGACAACCACAGCCATCACAGCTACAGCAGCTCCGACTGCGGTAGCGGCGACA
GCGGTGGGGGTGGTGACGGTGGCAGCTGCGGTGGTGGCGATTGACGAGATGTTCCAGGAT
GCCGGCCAAGGTCACGTCCTGGTAGTGCCGGCCGCTGGCCGGCAACCTCATCCGCTCAAC
CGCCGCCTTCGGTCGGCAACGGCGCCGGCACGTTCAACAGCCCACCTGCCGCCACATAGG
CGGCCAGTGCCTGGCCCTGGCTGAGCAGATGGCGCTCCATGGTGCGTTCGGCAGCCTGCG
CGTCGCGGCGGCGGAAGCACTCCATCAATTCGCGGTGTTCGGCCAGCGACTGCGCGGTGC
GGCCCGGGGTCAGCAACTGGCGGCCGCGATGCATCTTCAGGATGCGGTGCAGGTCGTGGG
TGATGCGGATCAGCCACGGGTTGCCGGCGTAGTGCTGCACGGTTTCGTGGATCAGGTAGT
TGTTGCGGTAGTACTCGGCGATGTTGCCCTCGGCCGCCGCGGTTTCCATCGCCGCATGCA
GGTCTTCCAGCTGCTGCACGCCGGCATCGTCGATGTGCCTGACCGCTTCGTGCGCACAGC
GGCCTTCCAGCATGGCCATCACCGGGAACAGTTGGTTGAGGTCTTCCAGCGTCAACCGGG
TGACCCGGCAGCCACGACCGGCATCGATCTGCACCAGGCCTTCGGCAGCCAGCAGCTTCA
GCGCCTCGCGCAGCGGCGTACGGCTGATCCCCAGTTCTTCGCACAGTGCGGGCTCGTCGA
TCCACTCACCCGGCGGCAGGCGGTAATCGTAGATGCGCTCGCGCACGTGTTCGGCCACCT
CTTCGTACAGAGGTGCGCGCTTCTTCGGTGACCGCGGGGCAGGGGCAATGGCCATGGAGG
AAGTGTACCGCCAGGTAGTGCCGGCCGCTGGCCGGCAACCCATGATCGCTGGATGGCTTC
ATGGGATTGCCGGGCAGCGGCCGGCACTACCGTTGGGTGGTTACATCCAGCCCGGTACCA
CGAATACCAGCCAGGCCAGCAGCGGCCCCAGGGCCACCACCAGTCCGCTGTAGACCAGGA
AGCGGCGGAACAGGGTCTCGCGTTCCTCCTTGGCTGCCGAAGCCACCACCAGTGCGCCAT
TGGTGGAGAACGGGCTGACATCGACGATGGTGGACGACACCGCCAGCGCGCAGATCACGC
CGGCGGCGCTGAGGTGACCCTGCATCAGGAACGGCACCGCCAGCGGAATCGTGGCGCCCA
GCACCGCAGCCGACGAGGCGAATGCGGAGACAATGCCGCCGACGTAGCAGACCAGCAGCG
CGCCGAGCAGCGGAATGCCGATGTCGGACACGCCATTGCCGATGAAGTCCACCGCGCCGG
CATGTTCCAGCACGCCGATGTAGGTCACCACACCGCAGATCAGCAGCACGGTGGACCAGC
TGATGCCATCCACCGCGCCCTTCTGGCTTTGTGGCGACAGCAGTGCCAGCGCGACAGCCA
CGGTGATCGAGACCAGGCCGACGTTGAGGTTGTAGATCAGCGCGGCCACGCCCAGGCCGA
GCAGGCCGATCAGGGTGAACAGCCGCTCGCGGGTCAGGCTCACCGCATCCAGTGCTGCCG
GATCATTGCTGAGCGTGCCGCCGCCGGCTGCGACCAGCGCGCCATGGCCTTCGATGGCGA
ATTGGCGCGACGAGGCCTGTGGGCCACCGGCCATCGCCAGCTCGGCATTGCCGAGCGTTC
CGGCCGCGGTGATCGAGCCACGCCGCAGCAGGGCGATGCCGCCGAACGCGAAGAAGCAGA
TCGTCGCCATCATGAAGTTGAAGCCCAGGCTGGTCAGGAATACCGCCATCTCGGTCACTT
CCAGCCCGGCTTTCTGCACCACGCCGTTGGTGATGCTGCCGTACACGCTGATCGGCGAGA
AGCCACCGGCCTGCGCGCCATGGATGACCAGCAGGCCCATCATCAGTGGATTGATGTTGT
ACTGCTTGGCAAAGCGCAGCGCGACCGGACCGATGATCGCGACCGCCGCCGGGCCCAGCG
CACCGAACGCGGTGAGGACCGCGGTGATCACGAACATCACCCACGGAATGGCCACGATAT
GGCCGCGCACGGCTTTTACTGCCCAGTGCACCAGCAGGTCGATGGTGCCGTTCTTCTGCG
CGATGGCGAACAGGTAGGTGATGCCGACCAGGGTCAGGAACAGATCGCCGGGAAAGCCGG
CCAGGACCTCCTTGCCGCCCATGTCGACCCACAGCCCGCCGATGATGAAGGCCAGCGCGA
AGGCGACGGCGCCCATGTTGATCGGCATCGCCGTGGCAACAATGAACATGATCACCAGAC
CGATGATCGTTGCGATTTGTGGACTCATGCGCCCTCCCAGACACGTGACTCACGTACAGC
ACGGATGGAGACCCGCCATCCCGGGGTAAGGCGACGTACGGCGTGTTGCGTGATACGTAC
TGCTCGAACCCGTTACTGCAGCCGTTCCAGCGCGCTGCGGACCCAGGCCGCGGCACCTTC
AAGGCTCTGGAACTCTTCCACCGCGCGCACCTCGCAGCACGGATAGGCCGGCGCGACCAT
GCGCGCCAGCGCGTTGCCCGGGCCCAGCTGCAGGAACACGCGCGCGCCGCGCTCGAAGGC
CTGGCGCATCACCTGCGCCCATTCGATGGTCTGCGCCAGTTGCAACGACAGCGTGCTGAC
TGCCGTTGCGCGGTCCCGCACCGGTCGCGCATCGATGCCGGCCAGCAGCGGCAGGCGTGG
GGCCTGCAGTGGCGATGCATCGAGTGCGGCAGCGAACGGTGCGACCGCCGCCGCCAGCAA
TGGTGTGTGTGCGGGCACGCGCACCGGCAGCAGACGGATGTCCGCGCCCTGCGCCCGCGC
TGCATCGGCCAGCCGCTGCAACGAGGCGTGCGTGCCGCCCACGATGAAATGGTCCTGCCC
GTTGGCGATGGCCACGTGCGCGCCGTGCAGATCGCACAGCGGCTGCAGTACATGGCGTTC
CAGCCCGAGCACCGCCTGCAGGCCTGCATCGGCGGGGCTGGCGCCGTCCATCAACTGCGC
ACGTTGCGCAGCCAGCGCCAGGCAGGTGGTGGCATCGAAGCTGCCGGCGATGGCGTGCGC
GGCGAGCTCGCCAATGCTGTAGCCGGCCACCAGCACCGGTGCAGGCACCGCTTCGCGAAG
TCCCTGCCAGTGCGCAAGGCTGGCTGCACACAGCAAGGGCTGCGCCAGAACATTGTCGAA
GCGCGATTCGTCAGCAGCTGCCGCGAACACGTCGCGTCCAAGCACTGCGCTGGCGGTCTC
CAGTACGTCGCGCACGGCAGGCAGATCGCGCACGCGGTCGAACATCGCCGCATGCTGCGC
ACCTTGGCCGGGGCAGAGCAGGGCAAGACTCATGCGACCTCCTGCTGCAGCAGGAACCAG
GCACAGGCCAGCAGGTCGGCACTGCCGCCGGGGCTCAACCGGCGTGCGACGAATCCATCA
CCGATGCTGTGCAGGCGTGCCTGCCAGCCGGGCACGAAGGCGCCGCCGGCATCGAGGAAC
CCTCGCGCCTGTTGCTGGGCCCAGCGCAGGCCGTCGACGCCGCCACGGTGCAGCAGGTTG
AGGTCATCCACGCACGCGATCAGCTGCATCAGGGTCTGGCACATCGCGGCCTCGCGTGGC
AGGTCGCTGGCCAGCGCGTGGCGCAGGGCAGGCAGTGCCACCTCGCGCAGCAGCGGGTAG
CCGGCGGTCGCTTGTTCGCGCACACCCTGCACGCCGTGCCGTGCGCGCGCGCGCTGGCCA
GGGCTGTTCGCATCCAGCGGTGCGCCGGCGAGCTCGGCAGCCCAGCGGCGCACTTCCTGG
CAGACCTGCTCGGCTGCGATGGCGCCGCCCGCGCGGCCCCGACAGGCAGCGGAAGCCGCC
ACCAGCAGGCCAAGGCTGAAGATCGCACCGCGATGGGTGTTGATGCCCGCAGTGGCGTGC
AGCATCGATATCTCCGCAGCGATGCCGTGCCGGCGCAACGTCTGGAACGGTGCCGCGCTG
GCACCGGCGTCGGCCACGGCGATGAAGTAGTGGCGCAGCGTAAACAGGCTGCGCAGGAAC
GTGCCTGCGTCCATGTCGTGGTGGCTGCCGCTGTCGAATGGCGTGACCAACCCTGGCTTG
GGTGCAAGGGCCAGTTCGGCGTGCAGGCTGGCGATGGCGAGGCGCCCCAGACGCGCGCTG
TCCACGGCAGCTGGCCTGACCGCCGGTTGCACGAGGGCGTTCACGCGCTCACCCCGGTGG
AGGCGAACAACGCATCACGTAGTTCCAGTGCGGCACCATCGAGGCGCTTGACCAGTACCT
CGCGGCTGCGCCCGGCGTATTCGCGCCAGTTCACCGCGCCACCATCCACCAGGCACAGTT
CGCCATCGACTCGATGCCCGTAGGCGCTTTCCCAGTGCTGCAGGCGCTCGACCAGCAGGT
CGGCCTGCCACGCGTCATCCACCTGCCACAGCAGGTCGATGTCCGAGCGGGCGTGCACAT
AGGGCAGGCCGCTGAGGTGCTGCCAGGCGAAGGCACCGAACACGCGGGCCGGTGCAAGCC
GCAGCATTGCCTGCAGTGCCGCCTGCCAATCAGCCGGAACGCCGCCGGCGAGAATCTCAT
CCAGGGCAGGGGGAGGCTGCAGGTGCTGGATGTCCTGCAGGGCCACGCGCAGCGCCAGCC
GTTGCTTGCCTTCGCCTGGCGGCAGCGGCACCCCCAGGCGCAGCCGCGGGTCGGGATCAT
CCGCCGCACTGCGTGCCACCATGCCTGGCAGGCCCTGTGCGAACCATGCTGCCAGGCGCG
GTTCGTGTGCAGTCACGTCAGCCCGCCAGTCGGCATCGGCCGACAGCCAGGCCAGCGTGT
GGCGGTCGGGCCGCTCAGGCATCGCCGTGGGCCACCGCAGTCGAAACCCCTGCCGCCAGG
GCGCGACCGCCACGCTGTGCGCCGCGTGCGGCACGCAGGTCGCCTTCGGCGGGCGTGCGC
AGGGCCTGCAGCAGGTGCTGGGAAAGATCGCCCTCCCACAACGAGTCCACCGCACCCATC
GCCACGTAGTTGGCGACGCCCGGCGCGAATACCGGCGAGCTCTGGCTGAGCGCCTGCAGC
TTCTCCAGCGGTTGCTTGGTCACCCGCGCCATTGCGCGCAGGTCCATCACCCGCACCTGT
GCATCGGGCAGGGCGTGGATCTGGTCGGCCATCAGGCCGAATGAGAGGAAGCCGCCACTG
ACGGATTCGCCGTAGACCAGGGTGATCAGGCGCGCGCCACGGCGGCGTGCCAGATCGAGC
GTCTGCGCGAGATGTGCAAAGTAACCATTGATGCCCAACAGTTCGTCGCGCCGCGCCAGG
CGCTGGCCGGAGGTATCCACCAGCATCACGATCGGTCGCTGTGGATGTGCGCCGGTGCTG
GCAAGCACGGTTTCGGCCAGTGCCAGTGCGTGGTCCACGCCGACTTCAAGCTTGTCGGCG
GTACCGATCACGGTCACCTTGCCATCCTCGGTGGCAGCGCTGCCGGTCAGCACCGAATCG
TTCACCGCAATGGCATGCCCATGCGGGAACAGGGCATCGAGCAGGGTCTGCAGCGGCATG
CTCATGGCAGGCTCCGGTCGGCGGTGGCGATGAGGAACTCATCGGTGTCGAGCAGCGGTA
GTCGCTCGGGGGCTGCGATGCCCTGGCGGGCCCAGATCTCCAGGCCATCGCGGCAATCGC
CCCAGGCCTGCAGGCGCGCCTTCAGTGCAGCGTGGCGGGCCTGCAGCGCGGCCAGTGCAG
TATCCGGATCGGTGCTGCTGGTATCAGGCTGCAGCGCGTTGCTGGCCGCCTGCGCGAAGG
CCTCGATGGCATCGGGCACCAGCACCTGTGCCTGGTCGATCAGGTAGCGGTGCTTGCCTC
CCGTTACGCGCCAGACCAGCGCGCGATCGCGGGAATCGAACTCTTCCACGCCGCGCACGG
TCTCGATCACTTCCGGGCCGGACAGCGACAGGCGACCCTCTTCGGACATGATGACCGTAG
TGCAGCAGCGGGCGACGATGCCCATGCCGCCGAAGGCGCCGTTGCCGCTGCCGATCAGCG
CGATCACCGGCACACCCGCTGCACGCGCGTCCAGGGTGGCGCGCATGATCTCGGAAATGG
CGATGAGCCCCGCATTGGCTTCGTGCAGGCGCACACCACCGGTGTCCAGCAGCAGAAGCA
CGCCTTCGGGATGTGTTTCGGCTGCACGACGCAGCAGCCCGGTCAGCTTGGCGCCGTGCA
CCTCGCCCACCCCGCCGCCCATGAATTCACCCTGCTGCGCGGCCAGCAGCACGCGTCGGC
CACGCAGCGTGGCTTCGCCGACAACGATGCCGTCGTCGAACGCCGCGGGCTGGTCGAGCT
GTGCCAGGTGCGGGCTCATCATCCGCCGCGCCGGGCCGAGGAATTCCCTGAAGGAACCGG
CATCGACCAGGCTGGCGATACGCTCGCGCGCATCGGCTTCGTAGTAGCTGTAGCGCTGCG
TCCGGTTCATCGTGGTTCTCCAGCAAGCAGGGTTTCCACGGCCTGGTCCAGGCGCAGGCT
GACTACCGCCGGGGTCGCACCGGCATCGTTGATCGAGATGCGTACATCGCGCAGCGGATG
ACGCTGTGCGAAGTCGCTGATCACCGCTTGCCACACGCTGCCGAAGCCCTTCGCGGCGGT
GATGATGCGCACCGTCATCGCGCCGTCCAGTGCGGCCGGCTCCAGCAGGATTTCCAGGTT
GCCCGAGGCCAGCACGCCGACCAGCACCGCTCCGCGCGGAAACTGCACCGCAGTGTGCCC
TTCGAATCGATAGTCGAGGGTTTCCATGCTCAGCCCCTTACCAGTTGCGGAAGCGCTTGG
GCGGGTCGTACAGACCGCCGGACCAGCGCACCAGGTCCTTCACCGAACGCGCCGCCAGCA
GATCACGACTGGCATCGCGCACGGAGATGCCGAGGTCATCGGGACGGCGGATCACGCCGC
GGTCGCGCAGGTTCTCCACCATCGCGCGGTCGCGCCCCATGCCCACGGCGGTATAGCCGG
CCACGCCACGGATCGCCTGTTCGCGCTCCTCAGGGGTGCGGCACAGCAGCAGGTTGGCAA
TGCCTTCCTCGGTCAGCACATGGCTGACGTCGTCGCCGTAGATCATCACCGGCGGCAGCG
GCATCTGTGCGCGCTCGGCCAGTTCCCAGGCATCGAGGCGGTCGACGAAGGCCGGCGCCA
TGTGTTCGCGGAAGGTTTCCACCTTCTGCACCACCAGCTTGCGCCCGCGCGGCATCTCAC
CCGGGCGTGCGGCCTGCTGGCCGGCCTTGATCCAGGCCTCGCTGGCATGGCGCCGGCCAC
GTGCATCGGAACCCATGTTCGGTGCGCCACCGAAGCCGGCGATGCGGTCGCGGGTGGCGG
TGGAGCTGTTGCCCTGCAGGTCGATCTGCAGTGTGGAACCGATGAACATGTCGCAGGCAT
ACAGGCCGGCGGTCTGCGAGAACGCGCGGTTGGAACGCATCGAGCCATCGGCGCCGGTGA
AGAACACATCGCCTCGCGCGGCGATGTACTTCTCCATGCCCAGTTCCGAACCGAACGAAT
GCACCGATCTGACGAAGCCCGATTCGATTGCCGGAATCAGTGCCGGGTGGGGGTTCAACG
CCCAGTGCTGGCAGATCTTTCCCTTCAGGCCGAGCGATTCGGCGTAGGTGGGGAGCAGCA
GTTCGATGGCCGCCGTGTCGAAGCCGATGCCATGGTTGAGGCGGTTCACGCCGTACTCGG
CGTAGATGCCCTTGATCGCCATCATCGCCATCAACACCTGGATCTCGGAGATCTGCGCCG
GGTCGCGGGTGAACAGCGGTTCGATATGGTTCGGCTTCGGCGCCTGCACCACGAAGTTGA
CCCAGTCGGCGGGAATGTCGACGCGGGGGAGGGTGTCGACGATCTCGTTGACCTGGGCGA
TGACGATGCCGCCACCGAAGGCGGTGGCTTCGACGATCACCGGCGTGTCTTCGGTGTTCG
GCCCGGTGTACAGGTTGCCGTGCCGATCTGCGGCCTGCGCGGCGACCAGGGCCACGCGCG
GGGTCAGGTCGATGAAGTAGCGGCCGAACAGTTCCAGGTAGGTGTGGATGGCACCGATCT
GGATGCGCCCTTCAGCCACCAGGTTGGCCAACCGCACTGACTGCGGGCCGGAGAACGAGA
AGTCCAGCTTCGACGCGATGCCACGCTCGAATACATCCAGGTGCGACGGCAGCGACAGCA
CCGACTGCACCATGTGCAGGTCGTGCACGCGGGCCGGGTCAAGATCGGCCAGGGCCTGGG
CGAGGAAATCGGCCTGCTTCTGGTTGTTGCCCTCCAGGCAGACCTTGTCGCCTGGCTCCA
GCATTGCGTGCAGCAGCTCGCCTACGTCGCCGGCGGCGACCTCGCGTCCCCGGGCCCACG
GCGCGGCACGTTCCAGGCGGGCCTGGCGGCTGCGTTCCAACGTATCCCAGCTCGGGTTCA
TCGACCGGCTTCCGATTGGTGTCGATGTAATTACGACATAATTACGAAGGACGCCGCAAC
CTGCAGTGCAGCAAAAGGAAGGGCCCGCGCGGAGGCGGGCCCATTCAGGTAGGCCACGAC
CGTGGGTCGTGGCGGAGAGCGTGCCGACCAACGGTCGGCACCCACCAGGCACCCACCGGT
TCGCGGGTTGCTCAGAACTTCCAGCGCAGGCTGGCCGACACGAAGCGCGGTTCGCCGTAG
TTGTTGTAGTCCAGATTCGCCCAGTAGGTCTTGTCCAGTGCGTTGCGCACGCTCAGCGTT
GCGGTCCAGCTGTCGCTGATGCGGTAGTTGGCATTGAACTGCATCAGCATGTAGGCCGGC
TGGTTCACCGTCACCGTGCCGCCCAGCGGATAGGCGATGTTGTAGCCCTGCACCTTGCTC
TGCCACTGCACGCCACCGCCAACGCTCAGGCGTTCCAGCGCACCGCGCAGCTGCAGCTGC
GTGTTGAGCTGCAACAGATCCTTCGGCGGGTTGGCGTACAGCAGGTCGGTAGCCGCGCGG
GTGACCTTGACGTGGGTGTAGCCGGCATTGACCGTCCAGCCCGGCAGGATCTCGCCGTTG
ACGTCTACTTCCCAGCCGCGTGCCTTGGTGCCGTTGACGCCGATGTAGGCGGAGGTGCCA
TCGCTCAGCGAACCTTCCGGCACGCCCATGTCGCGCACGGCGTAGTTGTCCTGCTTGGCC
TCGAACACGGCGGCGTTGGCGGTCAGGCGGCCGTCCAGCCACTGGGTCTTGATGCCCGCT
TCCAGGTTCGAACCCTGCACCGGTGCCAGCAGGTTCTCGTTGCGGTCCTTGAAGTTCTGC
GGGTTGAAGATCTCGGTGTAGCTGGCATAGGCCGACACGTTCGGGGTGATGTCGTAGACC
AGGCCCACGTAGGGAGTGACTTCATCGCTCACCTTGTACGCGCCGCTGGTGCCGGTGTAG
GCGCCAGCGGCGTTGTAGGAGCGGGTGAGGGTTTCCCAGCGGCTCAGGCGTGCGCCGGCA
ATCAGCGACAGCGGATCGGCCAGGCGCAGGCGGGTGGCCAGGTAGACGCCACTCTGCGTG
GTCTTGGCCACGCGGCGCGCGCCGGTGCGGCGGTAGGTCACCTCGGAGATGTCGCCGTTC
CAGTTGTACACGCTGGGAATGTAGTAGCAGCGCTCGCTGCCGCAGCGCGCCCAGTCGTTC
GGGAAGTTCAGTGCCAGGGTATTCGTCGTGCCTTCCAGGTCCGACCACTGTGCGCCGAGC
GTCACGTCGTGGTCGCGGCCGAACAGATCGAAACTGCCGGTCAGGTAGGCATCGACGTTG
CGGCGGGTGTCCTTCGAATCACCGGCGGCCGCGCGCAGGTAGATGCCCGCGCCGGTCACC
GGGTCCGGGTTGCCGGTGCCGTACAGGCGCACGTTCTGCACGTTGCCACGGGTATAGGCG
GTGTTGATCTTCAACAGCCAGTTGTCGCCGAAACGCTGTTCCAGGTTGGCGAAGGCGGTG
TTGCTCTCGCGCTTCCAGTAGCTCCATTTCGGCGACAGGTTGGTCGAGCGCGGCAGGTGC
GCGAAATGGCCCTGGTTGTCGAAGAACGGCACGGTGCCCCAGGTCGAGCCGGTGGGGTTG
TTGTCCTGGCTCTGGTAACCGAGAGTGATCGTGGTGCTGTCGGTGACGTCGCCTTCGAGC
ACCGCCATGCCGGCCATCTTGTTCTCGTCGTAGCGGTCGTAATACAGGCCACGATCGGTG
TAGGCGGCGACCACGCGGCTGCGGAAGCGGCCGTCGGCGGTCAGTGGCGCGGTCACGTCG
GCCTCCATGCGACGGTAGTCCCAGCTGCCGGCGCTGACCGCGAACGACGCATCGAATTCC
TTGCCCGGGCGCTTGCGCAGCAGGTTGACCGTGGCCGACGGCACGCCGGCGCCGCTGAGC
AGGCCGTTGGCGCCGCGGATCACTTCGATACGGTCGTAGAAGGCGGTGTCGTACTCCTGG
TTGGTGGAGCCGCTGTAGGTGGGAATGCCATCGACCTGGAAGTCGGTGATGGCGAAGCCG
CGCGCGTAGTACAGCGGGCGCTGCGTGTCATAGAAGGACACGCTCACGCCGGTTACATTG
CGCATCACATCGTTGATGCTGAACAGTGATTCGTCCTGCAGGCGCTGCAGGCTGATGGCG
GTGGCGGACTGCGGGGTCTCCTGCAGGGTGATCGGCAGGCGCGTGGTGCTCGACGGTGGT
GCGGACTGTTCGGCGCGGACGCTGACCCGGTCCAGGGTCTTGGCATCGGCAGTGCCATCG
GCGGCGGCGAACGCGCTGGGCGCGGCCAGCAGGGTCAGCGACGAAAGCAGGGCAGCCGGC
AGCAACGCGCGGCGGGGCAGGCGGTTACGGAGGATCAGGGACATGGTGGGCTCAAGGCTC
GGAAGCGGGGAAGGGCGGCAACAGTCGTCCAGCACCCGGGGCGGCGGCTTCGGGCACGGT
CAGGTCCATCTGGGGAGGTGCGATCACTGCACAGGACGCAAATGTAAATAATTCGTAACA
ACATTACAATTCGCGTCATTCGCGGGAGGCTTTCCGGCGCAGAGCAGTGGCGGGCCGGGG
TCGGAGCCCGTTGCCGCAGGCAATGGGCTCTGACCCCATCATCGGCGCCCAGGTGCAGGT
CAGAGCCCTCCCGTGCGGGAGGAATCCGACCCATTTCGCACAAAAACAAACGGCCACCCG
AAGGTGGCCGTCCGTCTCCATCGAAAGCAAACTGCGGGCTTACAGCGCCTGCAGTTCCTC
GTTGGCGTTGCGCTTTTCCTTGGCCGCTGCCGGCACTGCAGCCGCAGCAGGCGATGCCGC
GTTCGCATCCACCGGCACTTCCAGATACGGCAGATGCAGGGTCTGGCTGGTCAGCGTACG
GATCTCGTTGACCAGCGCGGCGCTGTCGTTGAGCTTGCGCCCGTACGACGGCACGATCTC
GCGCAGGCGGGCTTCCCAGCCGGCCTTCATCTGGTCCGGGAAGGCCTTGGCCATCAGGTC
CAGCATGATCGGCGGCGAGGTCGACGCACCCGGCGAAGCGCCGAGCAGGGCGGCGATGGT
GTGGTCCTTGTCGGTCACGATCTCGGTACCGAACTGCAGCACCGGGCCCTTCAGCGGATC
ACGCTTGATGATCTGCACGCGCTGGCCGGCGGTCACCAGCTTCCAGTCACCCGGCTTGGC
AGTGGGGAAGTACTTGACCAGCTCGGCCTGGCGGTCGGCATCGTTCAGGCGCGCCTGGCC
CATCAGGTACTGCACCAGGTCCAGGTTGTCCTTGCCCACTTCCAGCATCGGGCCGACGTT
GTTGTGGTTCACCGACGAGTACAGGTCCCACCACGAACCGTGCTTGAGGAACTTGGTGCT
GTACAGCGCGAACGGCCCGAACAGGACCACCGGCTTGCCGTCCAGCTTGCGCGCATCCAG
GTGCGGCACCGACATCGGCGGCGAGCCGGTCTCGGCCATGCCGTAGGCCTTCACGCCGTG
GCGCGAGGTCACGTCCTGGCCCTGGAAGGCGAGGAACTGGCCACCGACCGGGAAGCCGGC
GTAGTCCTTCGATTCCGGAATGCCGGACATCTGCAGCAGCTTCAGTGCAGCGCCACCGGC
ACCGATGAACACGAAGCGGGCGTGGGTGGTGGTCTCGGTGCCAGCCTTGAGGTCCTTCAC
CGTCACGTTCCAGCTCTTGTCGGCGTTCTGCCGCAGCGCGCTCACTTCGTGGTTGAGATG
CAGGCTGAAGTTCGGGCTGCGCTGCAGGCCGGCGGTCAGCTGACGGGTGATCACGCCGAA
GTTGACGTCGGTGCCCAGCGGCATCCAGGTTGCGGCAACCTTCTGCTTCGGGTCACGGCC
TTCCATCAGCAGCGGGGCCCACTGCTTGATCTGGGCCGGATCCTCGGAGTACTGCATGCC
GTAGAACAGCGGATTCTTCACCAGGGCCTGCTGGCGCTTGTGCAGGTAGGCGATGTTGTC
ATCGCCCCAGACGAAGCTCATGTGCGGGGTCGGGTTGATGAAGTCGCTGGGCTGGCTCAG
CCGGCCTTCCTTCACCTGGTGCGACCAGAACTGGCGCGAGACCTCGAACGATTCGGCGAT
GCCGACCGCGCGCTTGGTCTCGATGCTGCCGTCGGGCAGTTCCGGGGTGTAGTTCAGTTC
GGCGAAGGCCGAGTGGCCGGTGCCGGCGTTGTTCCAGCCGTCGGAGCTTTCACCGGCGAC
GCCGTCGAGGCGTTCGTAGACCTGGATGTTCCAGTCCGGCTGCAGTTCCTGCAGGTAGGT
GGCCAGGGTGATGCTCATGATGCCGGCGCCGACCAGCACAACGTCGACGGGCTTGTCGTT
GCTGGCGGCGGGCACCGAGCGCTGCGTCAGCGGCCAGTACAGGAACAGCGCGGCGGCCAG
CAACAGCAGCACGAGCAGGGCGAGAAGAGCCTTGCCAAATTTCTTCATGGGGGCGGGATC
GTTGGCGGAGGGGAAGGGGTCAGGATGCGCGTGGGACAGGGAAAGGGCGTGAAGAAACAA
CGCCTTGCAGCATCCGTATGCGATTCTAACCGGATCCGGTCTGTTTTTGATGCAACGCAG
CATCCGGCGTTTCGCGCCATCCTCACCCGCTAGCGCCGGGTGATACCCGGCGAGCGAAGC
CTTGCCAACGTCAGGCCATCCCTGGCGACAGCTTCACTCAGACCAGCTCAAGAATCTCGT
CACCGGCCTCGTCGACCTGCCCGGTCGGGCGCCAGCCCAGGCGCCGGTAGAAGCCATGCG
AGCGCGAGCGTGGGTCGGCCGAACAGGCCAGGAACAGGCGTTGGTGGCCGGCATCGCGGG
TCAGGCTGACCACGTCCTGCAGCAGCTGGCGACCGATGCCGCGGCCTTCATACTCGGGCA
GCAGGGCCAGCACCAGCACCTCGCCGCTGTCGCGGTCGGCGAAGCAGTAGCCGGCCATGC
GCTCGCCCTCCCAGGCGACGCGGCCGATCGAATCGCCCTGGCCGATGCCGGCCGCCCAGC
TGTCCTCGGTGATGCCCAGCTCTGCCAACTGCGCGGCGCTGAAGGCGTTTTCGCGGGTGC
GCCCGCGCAGGTCGATGCAGGCGGCGGCATCTTCGGGGCGCGCATCGCGCACGGCTATCG
GCATACCGGACACCCTTGTAGTGATTGGCCCGCCAGTATCCGCATCACGCATGGACCCGG
TGTGGAGGGTTGATGGAGATTGGATGGAGCAAAAAGGGGACGGAGGGGATTAAGTCGTCT
TTGCCCGATGTGTCGCTTGGGCCTTATACGACTTAATCCCCTCCGTCCCCTTTTCAGCGC
TTACGCCGGATCAGTGCCGAGGAGGCATCCAGCACCGCGCGGGTCAGCAAGGCCATGGTC
TGCACGTCGCCCTTCCAATGCTGCCAGTACAGCGGCACGTCTTCCCACGCGCGCTGGCGC
ACGTAGACCAGGCGGCCCGCGTCCAGGTGCCGCTTGACCAGCGGCAACGGATTCATCGTC
CAGCCCATGCCGCCAAGGTTGGCCTGCACGAAGGCGCGCGTGGACGGAATCCACCAGGTC
GGCGCGGTGCTGGGCAGGTCGTCGCCGGCCATGCGCCGGGCGAAGCGCGACTGCATGTCG
TCCTTGCGGTTGAACACCAGCACCGGGGCCTGCGCCAGCGCCTGCGCGGTCACGCCCTTG
GCGAAATGACGCTCGCGGAACTCGGGGGTACAGGTGGCGGCGTAGCGGATGCTGCCCAGC
GCATGGATCTGGCAGCCCTGCACCGGCTCGTCCAGGGTGGTCACCGCACCCAGCACCGTG
CCCTGGCGCAGCAGCTCCACGGTGTGGTCCTGGTCCTCCACGCGCAGGTCCAGCGTAGTG
CCGGTGGTCTGCGCGAACTGGTAGGCCGCCTGCGGGAACCAGGTTTCCAGGCTGTCGTGG
TTCACCGCCACCGGAATACTGGCTTGCGGCAGGTCCTCATCGGCCAGGCCCATCCGGTGC
AGCGCATCGTGCTCGAGCAGGGCGGTCTGCTCGGCCAGCTGCACCAGCAACTGCCCCTCG
GCGGTGGCGGTGGCCGGGGTGCCGCGCTTGACCAGCAGCCGGCCGATCCGGTCCTCCAGC
GCCTTGACCCGCTGCGAGATGGCGGACGGGGTGACATTCAGCGACTGCGCGGCGCGGTCG
AAGCTGCCTTCGCGGATCACTGCGGCCAGGGCGCGCAGCTGGGCATGGTCGATACGCATC
GAATTAAGTTCCGCTAATGTTGGTTTAGGAAGTTTAGCTCGTCTTTTTCATGTTGCGGCG
CGACAATGGCGCTCGTTCCGGTGCTGTCCGCCTTCGCGAGGCACCGTCCCCCCCAAGCAA
GTAAAGGCAGTGAATCCCATGTTCTCGGTCATCTCCGCCAGCACCGGCCTCGGTGCCTGG
TTCTCTGGTGCAGCTACCGGCATCGGCCTGTTCGCCGTGGTCGGCGCCCAGAGCGCCTTC
ATCCTGCGCCAAGGCATCCTGCGCAAGCACATCGTGCCGGTGGTCGCCACCTGTGCGGCC
ATCGATGCCATCTTCATCTTCGCCAGCGTGGCCGGCCTGCGCACGCTCACTTCGGCGCTG
CCGTGGCTGACCACCGCCGTGCTGTGGACGGGCGTGGCGTTCCTGGCCTGGTACGCGATG
AAGTCGGCGCGCCGCGCGATCGCCGGTGGCGGCGGCATGGGCGAGGCTGACAGCGACGAC
GGCAGCCGCCGCGCAGTGCTGATGGCGGCGGTCGGTTTCTCGCTGATCAACCCGCACTTC
TGGCTGGACATGATGGTGATCGGTTCGATCGCCGAGAACTTCGGCAACGCCCGCATGGCC
TTCGCTGCCGGTGTGGTCACCGCCAGTTGCCTGTGGCTGACCGCGCAGGGCCTGGGCGCG
CGCCTGCTGGCGCCGCTGTTCACCAAGCCCAGCACCTGGCGCGTGCTCGACGGCACCATC
GCGGTGATCCTCAGCATCCTGGCCCTCACGTTGGCGGTGCGCGGGGTCCACTGACCCGGC
GCACGCCCCCCGAACCCACGTCCTGACTCTCTCTCCAAGGTAGTGGTAACGACGGCACCG
GCAACGGTGCCGTCGTTTTTTGTACGCCACTGGCGGGCCGGGCACTGGCCTGCCTAGAAT
CGGCCAGCCGGGACAAGGGGTCCAGGCAGGGGGAGAGAAGGATGCACAAGCGCTGGCTGG
CCGCCATCATCGTGGCGGGATTGTGGTGTGGAACCGCTGCTGCGATCGATCTGGGCGCCT
ATGTGCGAGCGGACAAGTTCGGCGATGTCATGCTGTCTCCCGGGGGCGATTATCTGGCCG
CGACCGTGCCTGCGGACGGCTTCACCGCTGTGATCATCCTTCGTACGGACGACAACACGC
CGGTGGGCAACCTGCGCCCACCACTCAATTCGCATGTCTTCGGCCTGCACTGGGTCAACA
ACGATCAGGTGATGTTCGGTCTGGCGCAGAAGTTCGGTACCCGCGATGCGCCGTGGGCCA
CCGGCGAGCTGCTGACACTGGATGCACGCACCGGACGACCGGAACTACTGGTGGGCTACC
GCGACCTTGGCCTGCGCGTGCGGCCCAAGTACCGGAGGTCGGCCGCGGCGTTCCTCAGTG
ACGCCCTGCCTGGCGACGATGCGCACGTGGTCATCGCAGTAGGCGGATCGCGGCTGGATG
CCAACGGTTATGCGGCCCAGCTGGAACTGGCAAGCGGCAAGCAGCGGCTGCTGGCCCGCG
CGCCGATGCCGGGTGCCTCCTATGTGGTGGATGCCCGCGGCGACGTACGTTTCGTACAGG
GCGCCGGTACTGACAACGTCCATCGGCTCTACCACCGCAACGGTGGCGACTGGGCGCTGG
TCAACGATGAGAAACGGAGTGGTCGCAGCGAGGCGGCGCTGGGCTTTTCCGCCGACGGCC
AGCTGGCCTACCTGCTCAGCGAGCAGCCCAGCGGCCCCGATGCCATCGTCAGCTGGAACC
CGGCCACGCAGGAGCGCAAGGTCGTGCTGCGCGATGAGGTTGTCGATCCGGCACGACTGA
TCCGCAGCCCGGGCAGCACCGTGCCGGTCGGTGCGCTGTTCCTGGGAAACACGCCGCATA
CCCGGTTCTTCGACGAAAGCTCGGACGAGGCACGGTTGTACCGCAGCCTGGAGGCGGCCT
TCCCCGGGCGTGCAGTATTCATCACCTCCAGTACCCGCGACGGTCGCCGGCTGCTGGTGG
AAACCGGGTCCGGTTCCAATCCGGGCGAGTTCTACCTCTACGACCGCGACCGCAACCAGG
CACGCTTCCTGATGGCGCGCAGCGAATGGATTGACCCGGAGAGCACTGCGTCGGTGCGGC
CGGTCCTGCTGAAGGCGCGTGACGGGCTGGAGCTCCATGGATTCCTGACAGTCCCGCATG
GCAGCACTGGCCGTGACCTGCCGATGGTGGTGGTGCCGCATGGTGGGCCGATCGGGATAT
TCGACAACGGCAGTTTCGATCACGAGAACCAGTTGCTGGCCGCTGCCGGCTACGCCGTGC
TGCAGATCAATTTCCGCGGCTCGGGCAACTACGGCCGTGCCCACAGCCGGGCAGCACTGG
AACAGTGGGGGCGCGCGATGCAGGACGACGTGACCGACGCCACGCGCTGGGCGATCAGCG
AAGGCATCGCCGATGCCCGGCGCATCTGCATCTACGGTGCCAGCTACGGTGCCTACTCGG
CGATGATGGGCGCCGCGCGCGAACCGGGGCTGTACCAGTGCGCGGCCGGCTATGTGGGCG
TCTACGACCTGCCGCTGATGTTTACTGGCGGCGATATCCAGGACCGCGATTCCGGAATGA
GCTACCTGCGCGAGTGGCTGGGTGATCCGGCCACGCTGGGCGCGGTCTCGCCGGTCAACC
TGGCCGAGCGGATCAAGGTGCCGGTGTTCCTGGCGGCCGGTGGCCAGGACAAGCGCGCCC
CGGTCCAGCACACCGAGCGCATGGAAGCGGCGCTCAAGCGTGCCGGTACGCCGGTGGAAA
GCCTGTACTACAAGACCGAAGGGCACGGCTTCTATACCCAGGCCCATCGCAGCGAGTACT
ACGGCAAGCTGCTGGCCTTCCTGTCGCGCAGCCTGGGTGGCAAGACCGCCACGACTGCGG
CTGCGGACGGCAAGGGCAGGGCGCCGTAACGCAAAGGGCGGCGGATGATCCAACCGCCGC
CCCGGTTCCTGCCTGTGCGTGGGCTTACTTCACCCCGTGCATCATCTTCTTCAACAGTGG
CGCGGCAATGAAAGCGGCCAGCGCACAGCCCAGGCCGATCCACATCAGCAGCCAGAACAG
GTGCGCATAGGCACCGGCGGCGGCCACCATGTCCAGCGATTCGCCTTCCGGCACCTCGAT
CGCGGCTAGCTTGCCGAACAGCGCGGCCAGCGTCTCCGAGAAGGCGGTGGCCAGGAACCA
GGTGCCCATCATCAGGCTCATCACCCGCGGCACGGCCAACTGGGTCACCGCCGACAGGCC
GACCGGCGACAGGCACATCTCGCCACTGGCCAGCAGGAAGTAGGCCAGCACCAGCCACCA
CACGCTGGCCATCTCGCCGGTGGCGCCAACCTGCTGCCCGGCCAGTGCCAGCGGCACGAA
CGACAGTGCGCCGATCACCAGGCCCCAGGCTGATTTGACCGGCTTGCCCGGTTCCCAGCC
GCGGCGGTCCATCCACGTCCACAGCGCGGCGAAGGCCGGTGCCAGCAGCACCAGGAACAG
GCCGCCGAGATAGGTGAGCGAGCCGGCGGTCTGCGGAATCACCAGGCAGTCGCGCACCAG
CAGCACCAGCATCAGCACGACGATGGCGGCGAAGAACGTGCGCGGCGCAGCCGAACCCGG
ACGACGCTCGGACAACCGCGCGCTGACCACGAAGCCCAGCGGTGCCAGCAGCAGTGAGAG
GATCGACCACGGCAGCGGCGTACCGCCGGTGATCACCAGCGAGGGCACGATGTCCTTGGT
CAGCAGCCGGTCGGTGAAGGTCACCCACGAGCCGTAGGACTGCTCGTACATGGTGAAGAA
CACCAGCGCCATGAAGATCAGCACCATCAGCGCGATCATCTGCTGGCGCTGTACCGGCGT
GCACTTGCTGCCGGTGAACCAGGCGAACCAGACCAGCACGCCGCCCAGCACCACCACCAT
CAACATCAGTGCCAGGCTGATTTCACCGCCCAGCGCGAACGCGCCGTTGCCGGCCGCCCA
CATCAGCCACGCCACCGGCAACACACCGAGCACCGCGCACAGATAGATGAGCCATTCGCG
CGGCAGGCCCAGCACCTTCTGCTTCAACGCCGCCGGTTGCGGCGGCTCGGCGTGGCCCTG
CAGGTACTTCTGGCCCCACAGGAACATGGCCAGGCCGGCCAGCATGCCGATGCCGGCCGC
ACCGAAACCGTACTTCCAGCCGTAGGCCTCGCCGAGGAAGCCGCACACCAGCGATGAGAA
CAGCGCGCCGAGGTTGATGCCGGCGTAGAACAGCGAGAAACCCGAATCGCGGCGCGGATC
GTCCTTGGCGTACAGCTTGCCGACAATGGTGGAGATGTTCGGTTTCAGGAAACCGACGCC
CATGATGATCAGCGCCAGCGACAGGTAGGTCACCGCCAGTGCCGAGGTGTCGCGCACCAC
TTCGCCGTTCACCCGGTACGCAGCGTGGCCTTCGAAGGCCATGCCAAGGTGGCCGAGTAC
CAGCAGGATGCCGCCGAACAGCACGGCCCGGCGCATGCCCAGCCAGCGGTCGGCCAGCAT
GCCGCCGAATACAGGGATGCAGTACACCAGGCCACCGTAGGCGCCGAGCAGGTCCAGGCC
GGCCTTGTCGCCGAACAGGTGGTACTTGGTGAGGTACAGCAGCAACAGCGCCTTCATGCC
GTAGAAGGAGAAGCGCTCCCACATTTCGGTGAAGAAGCAGACATAGACGCCCTTGGGGTG
ACCCAGGAAGTCGTCGGAAGCGATAGCGGTGGAATTCATCGCGGAATTATAGGCCTGTGG
CCCGATCCGCTTTCAGTAGCAACTGTCTTGTCAGGGGCAGCCGAGGGCCACCTCGGCGTC
TCGCTTACGGGCGTTGAGGATCACCAGCATTTTGCGCATGACCGCCACGAGCGCCACCTT
GCTCG
>contig00004 len=351281 cov=31.2 corr=0 origname=NODE_4_length_351281_cov_31.225529_pilon sw=shovill-spades/1.0.4 date=20220914
TGACCGATGTGGAGGTCTTGCAGGCCTCTTTGGCGACCTGCAGTTTGAAACGTGCGTCGT
ATCTGTTCATGTATCCCTCGGGGTTGGATCTGACGTCCAACTCCCGGGGGGCACTTCACC
ATGGGGGCTCGATGGCGCCATCCATGGCGCCAACGGTCCCGCTGGCCCCTCCCGCCCCGC
CTCTGACAGTTTCCCGGTGACGGATCGAAGAGCGTTGGGTTTTCGGGACGGAATTGAGAG
GGACGCGGCTTCGCCGCGTCCCTCTTTTGTTTTGGGATGAGCAAGCGCAGCGCGCGACCC
GCTTTTGCCTTGCTTTTTCTTCTTCCATTCCGTGGCGGGCCGCGCAGGAAACTGTCAGGG
GCCGGGGGGGGGGGGGGGGGGGGGGGGGGGGGGGGGGGGGGGGGGGGGCGGGGGCCCCCG
CCGCCGGGGCGGGGGGCGGGGCGGCGGGCCGCGCCCCCCGCGGCCCCCCGCCCCCCCCCC
CCCCCCGGCCCAGCCCATGAAGCCAGCGCTTTGCGCGACCAACCCCCCCCGCCACGAGGG
GCTCCGCCGTTGGCCGGACACCCCGCGACAAACCCGCGCACGTGCGCAATCCCCACGAAC
GGCGGACAATGGATATCTCAGGCGGCCCGCTGCGCCGCCCCTCCCGCTTTCCGCTGCAAG
GATTCCCCCATGGCCGCCCGCAAGTCCTCCGCCCCCCTCATCGAAGTCACCGCCCGCCCC
GGCCAGCCGCTGGGCATGGCGCCGGCCACCTTCCTGCGCGACTTCTGGCAGAAGCGCCCG
CTGCTGATCCGCAACGCCTTCCCCGACTTCCAGACCCCGGTGCAGCCGGAAGACCTGGCC
GGGCTGGCCTGCGAAGAAGGCGTGCTGGCGCGCCTGATCGAGCACGACAAGACCCAGGAC
GGCTGGCGCGTGCGCACCGGCCCGTTCCAGGAAGACGTGTTCCCCGCCCTGCCCGACCAT
GACTGGACCCTGCTGGTACAGGACGTGGACAAGTGGGACCCGGACGTGCGCGCCCTGATC
GAGCACTTCAGCTTCCTGCCGCGCTGGCGCATGGATGACGTGATGATCAGCTTCGCCGCC
ACCGGCGGCTCGGTCGGCGCCCACGTCGACCAGTACGACGTATTCCTGCTGCAGGCCCAC
GGCCACCGCCGCTGGCAGATCGATGCCAGCGAATCGATCAAGGGCAGGCAGCCGCCGCTG
GGCTTCCGCCCCGACGTGGAGCTGAAGCTGCTGAAGGTGTTCAAGCCCACCCACGACTGG
GTGCTGGCGCCGGGCGACATGCTCTACCTGCCGCCGAACGTGCCGCACCACGGCGTCGCC
GAAGACCCCTGCCTGACCTTCTCCTTCGGCATGCGCGCGCCATCGTCGGCGGAACTGATC
AGCGACTACCTGGACACCCTGATCGCCGATGCCGACGAGAACATCCGCTACCAGGATGCC
GACCTGAAGGTGCCGGCCGACCCGAACGAGATCGACACGGTGGCGATGGCGCGGGTGATC
ACCGCGCTCAATGCCATCCGCATGAACGATCCAGACAAGCTGGGTGACTGGTTCGGCCGT
TTCATCACCACCTACCGCGCCGCTGGCGAAGTGATGGCTCACCAGGCCGCACCGGCACCG
GAGGAAGTGGTCCAGGCCCTGGCCTCGGGCCTGCTGCTGCAGCGTCATCCGTGGGCACGC
CTGGCCTGGCGCCGGGCCAAGCGCGGCGCCAGCCTGTACGTCAGCGGCCAGGACTTCGCG
CTGCCGGTGAAGGACGCGCAGCGCCTGGCCGGCGCCGAGCAGCTCGATGCCGCCGCCTAT
CGCGGCCTGTCCGACAAGGGCCGCGCGGTGGTCCAGCAGCTGTTGGTCGGTGGCGTGTTC
CAGCTGATCGATCCGAACGAGGTGTATGACGCTGAAGATGAGGATGACGGCGAAGACGCC
GTGGTGCTCGGCGAAGTGGTCGAAGGCCGTGACCGTGTCGACGCGATCGACGCCGACGCG
GTGTCCGACGACGTCCACACCGTGACCGTGCACGACGACGGCATCGAGGTCATCGTCAAC
TTCGAGGATCACGACGAAGACGACAGCGACGACGGTCGCGCCTGAGCCCTGCCATGGTCC
GGGTCCAGCAGGTCAGCCACGCCGACGCCCACGTCGCCATCCACGACGTGCGCCAACGCG
TGTTCGTGCAGGAACAGGGCATCGCCGCCGAGCTGGAACGCGATGCGCTGGACCCGCTCA
GCGCCCATGTGCTGGCGCTGGACAGTGACAACCAGCCGGTCGGCACCGGTCGGCTGGCCC
CGGACGGCCGCATCGGCCGCATGGCGGTGCTGGCCAGCCATCGCAGCCACGGGGTCGGTG
AGGCCCTGCTGGAGGCACTGGTCGAGGCCGGGCGCAGGCTCGGCCTGGCCGAGCTGCACC
TGCACGCCCAGCTGCCCGCCCGCGATTTCTATGCCCGCCAGGGCTTCCTGCCGGAAGGCG
AGGTATTCGAGGAGGCCGGCATCGGCCACCAGCAGATGCGACGCCGGTTGGGCGCGGCCA
GTGCCATCGACAGCCGCGAGCAGGCGGTGGCCATCACCACGGCCATCGTCCACCGCGCCC
GCCGCCAAGTGTGGCTGCACAGCCGTCAGCTGGACCCGGGACTGCTCGACGCGCCGCCGG
TACAGGCCGCCCTGCGCCGCTTCGTCACCGCCCGCCACGACAAGCAGCTCCGGGTGATCG
TGCACGACGCCGCCGCCATCGCGTCTGCCGGGGCGCCGCTGCTGGCCTTGGCCCAGCGCC
TGCCCAGCGTGATCCAGTTCCGCGAGGTCACCGACCCGATCGACCGTGCGTTGGCCTCGG
CCTGCCTGCTCAACGACGCCGGCGACTTCTACTTTCGTCTGATCGGTCATCGCCTCGACG
GCGAGGCAGGCGTCGCGCTGCCTGCACGTTCGCAGCCGTTCGAGCAGCAATTGCAGCGGG
TCTGGGACCGTTCGCGCGATTGCAGCGAACTGCGTGCGCTCGGCATCTGAGCGGGTACCG
CCCACTCAACCTGTCTGGAAGCGGCACCGGGGGACCCGGGATGCCCGTTCTGGTGCCCCT
TCCTGTCCGGATGGGGGTACAATTTGGCTGTTTGAACGCGCCCGCGCAGGGCTATTCATC
TTCCTGCCGGGTCCTTCTGAAGCCATACCCCACAAAGCGAATCAACACCCTCCATCGTGG
ACAATCAACTGAAGCAGTTTGCGCAATCTTCGCAGCTCGCCGGCGGCAACGCCTCCTATG
TCGAGGACCTGTACGAGCAGTACCTGGTCTCCCCGGACAGTGTCGATCCCAAATGGAAGA
CCTACTTCGACGGCTTCAAGGGCCGCGAAGCAGGCGACATTCCGCACTCGGCCGTCATCT
CCCACATTGCGGACGCGGCCAAGGAAGCGCTGAAGGCCGGCACCGGCAACGGTGCGGGCG
ACGAGCGTGAACGCAATGTCGGTCGTCTGATCACCGCCTACCGCTCGCGCGGCCACCTGG
ACGCCCGCCTCGATCCGCTGGGCCTGGCCGCGCCGGTCAACACCCCGGACCTGGGCCTGC
CGTTCCACAGCCTGTCCGATGCCGACCTCAACAGCGAGTTCAGCACCGGCGGCGTCGGTG
GCCAGCCGCGCATGAAGCTGCGCGACCTGCTGGCACGCCTGAAGGCGACCTACACCGGCT
CGATCGGTGCGGAGTTCATGCACATCTCCGAGGTCGAGCAGCGCCAGTGGATCTACAAGA
AGCTGGAAGCAGCCGGTGGCAACTACCAGCTGGACGCTGACACCCAGCGCCGCACCCTGG
AGCGCCTGACCGCGGCCGAAGGCCTGGAGCGCTACCTGCACACCAAGTACGTCGGCCAGA
AGCGCTTCTCGCTGGAAGGCGGCGACTCGCTGATCCCGATGATGGACACCATCATCCGCA
GCGCCGGCAAGGATGGCGTCAAGGACGTGGTGATCGGCATGGCCCACCGCGGCCGCCTGA
ACGTGCTGGTCAACACCCTCGGCAAGAACCCGCGCAAGCTGTTCGACGAGTTCGAAGGCA
AGTTCGAGCACGACGAGCACGCTTCTGCCGGCGACGTGAAGTACCACATGGGCTTCTCGG
CCGACGTGGCTACCGACGGCGGCCCGGTGCACCTGGCGCTGGCGTTCAACCCGTCGCACC
TGGAAATCGCCGACCCGGTCGTGGCCGGTTCCGTGCGTTCGCGCCAGGAGCGCCGCAAGG
ACACCGCACGCAAGCAGGTCATGCCGATCCTGATCCACGGCGATGCGGCCTTCTCGGGCC
AGGGCGTGGTCATGGAGCTGTTCCAGATGTCGCAGGCCCGCGGCTTCGCCGTCGGCGGCA
CCGTGCACATCGTGGTCAACAACCAGGTCGGCTTCACCACCTCCAACCCGCTGGACACGC
GCTCCACGCGCTACGCCACCGACGTGGCGAAGATGATCGCCGCCCCGGTGCTGCACGTGA
ACGGCGATGATCCGGAAGCGGTGGTGTTCGCCGCGCAGCTGGCCTTCGAGTTCCGCCAGA
AGTTCGCCAAGGACGTGGTCATCGACCTGATGTGCTACCGCCGTTGGGGCCACAACGAGG
CCGACGAGCCGGCGATCACCCAGCCGCTGATGTACCAGGTGATCCGCAAGCACCCGACCA
CCCGCGAGATGTACGCCGAGCAGCTGGAAAAGGCAGGCGTGATCGCTGCCGGTGCCGGCA
AGGCGATGGTCGATGCCTACCGCGAGAAGCTCGATGCCGGTGAGGTGACCACCGAGCTGG
CCAAGGTCGAGAAGACCCCGCCGACCAGCCCGCTGTTCGTCGATTGGCCGAAGCTGCTGG
AAGGCAAGCTGTCCGACCCGGTCTCGACCAAGGTCGAGAAGAACAAGCTGGTCGAACTGG
CCAAGCTGATCAACACCATTCCCGAAGACGTGCAGCTGCACTCGCGCGTGGCCAAGGTCT
ATGACGACCGCCGCAAGATGGCCGCCGGCGAGATCCCGGGCGACTGGGGCTTTGCCGAGA
ACCTGGCCTACGCCACCCTGCTCGACGAAGGCCACGCACTGCGCCTGGTCGGCCAGGACG
TCGGTCGCGGTACGTTCACCCACCGCCACGCGATCCTGCACGACCAGAAGACCGACAACT
ACTACATGCCGCTGCGGCAGCTGGTGGATTCGCCGGAGAAGGCCACCGTCATCGATTCGC
TGCTGAGCGAAGAAGCGGTGATGGCCTACGAGTACGGCTTCTCCACCACCGATCCGAACA
CGCTGTGCATCTGGGAAGGCCAGTTCGGCGACTTCGCCAACGGCGCCCAGGTGGTGATCG
ACCAGTTCATCGCCGCCGGTGAAGCCAAGTGGGGCCGCATTTCCGGCCTGACCCTGCTGC
TGCCGCATGGCTATGAAGGGCAAGGCCCGGAGCACAGCTCGGCGCGCCTGGAGCGCTTCC
TGCAGCTGTGTGCACTGGAGAACATGCTGGTGGTGGTTCCGTCCACCCCGGCACAGGCCT
TCCACATGCTGCGCCGCCAGCTGCACCTGACCACCCGCAAGCCGCTGGTGGTGATGTCGC
CGAAGTCGCTGCTGCGCCACAAGCTGGCCGTGTCGACCCTGGACGAACTGGCCAACGGCG
AGTTCCAGCACCTGATCGGCGACGCCAGTGCGGACGCCAAGAAGGTCAAGCGCGTGGTGC
TGTGCTCGGGCAAGGTCTACTACGACCTGCTGGAAGACCAGACCAAGCGTGGCCAGGACG
ACGTGGCGATCATCCGCGTGGAGCAGCTGTATCCGTTCCCGCGTGCGCTGCTGGCTGCCG
AGCTGAAGAAGTACGGCAAGGCCACCGACGTGGTGTGGACGCAGGAAGAACCGCAGAACC
AGGGTGCGTGGTACCAGATCCGCCACCACCTGCAGTTCTGCCTGGCCGATGGCCAGAACC
TGCACTACGCCGGTCGCGCACGTTCGGCGTCGCCGGCTGCCGGTCACATGGCTGACCACG
TCCGCGAACAGCAGCAGCTGATCGCCGACGCGCTGGTCAACCCGTTCAACGACACGTTCG
CTGAATAATCCTCCCCCTATTTAGAAGACAAACCAGGAAGCTCCCGCAATGGCCACCGAA
GTCAAAGCCCCGGTACTGCCCGAATCCGTCGCCGACGGCACCATCGCCACCTGGCACAAG
AAGGTGGGCGACGCCGTCAAGCGCGACGAAAACCTGCTTGACCTGGAAACCGACAAGGTC
GTCCTGGAAGTGCCGTCGCCGGTCGACGGCGTGCTGAAGGAAATCAAGTTCGCCGAAGGC
TCGACCGTGACCTCCAGCCAGGTCGTGGCGATCATCGAAGAAGGCGCCGTGGCTGCTGCC
CCGGCTCCGGCTGCCGAAGCCGCTCCGGCTGCAGCCGCTGCCCCGGCCGCTGCTGCTCCG
GCCGCTGCCGCCGCTCCGGCCCCGGCCGCCAAGTCGGCCGCCGATGCGCTGCCGCCGGGC
GCCCGCTTCACCGCCATCACCGAAGGCGTGAACCCGGCCGACGTCGACGGCACCGGCCGT
CGCGGCGCGGTGACCAAGGAAGACATCGTCAACTTCGCCCGCAACGGCGGCGCCGGCAAG
GCCGGTGGTGCACGTCCGGAAGAGCGCGTGCCGATGACCCGCATCCGCAAGCGCATTGCC
GAGCGCCTGATGGAGTCGAAGAACTCCACCGCCATGCTGACCACCTTCAACGAAGTCGAC
CTGTCCAAGGTGTCGGCGGCGCGCAAGGAACTGCAGGACGAGTTCGTCAAGGCCCACGGC
ATCAAGCTGGGCTTCATGAGCTTCTTCGTGAAGGCCGCCGCCAACGCGCTGCAGCGCTTC
CCACTGGTCAACGCCTCGATCGACGGCGACGACATCATCTACCACGGCTACTCGGACATC
TCGATCGCCGTCTCGACCGAAAAGGGCCTGGTCACCCCGGTCCTGCGCAATGTCGAGCGC
ATGTCGTTTGCCGACATCGAGAAGACCATCGCCGACTACGCCAAGAAGGCGCGTGACGGC
AAGCTGGGCCTGGATGAACTGCAGGGCGGTACCTTCACCGTGACCAACGGCGGCACCTTC
GGTTCGCTGCTGTCGACCCCGATCATCAACCCGCCGCAGAGCGCCATCCTGGGCATGCAC
GCCATCAAGGAGCGTCCGATCGCCCAGAACGGCCAGGTCGTGATCGCGCCGATGATGTAC
CTGGCGCTGTCGTACGACCACCGCATCATCGACGGCAAGGATTCGGTGCAGTTCCTGGTG
GACATCAAGAACCAGCTGGAAAACCCGGGCCGCATGCTGTTCGGCCTGTAAGACACCTCC
CGCCCCTCCGCGCCTGCGCGGAGGGGTTCTGGTAATGCATCAAGGAATAATTCAATGGCT
GAACAATTCGACGTCGTCGTCATCGGTGCCGGCCCGGCCGGTTACCACGCTGCCATCCGC
GCGGCCCAGCTGGGCCTGAAGACCGCCTGCATCGACGCGGCGCTGGGCAAGGACGGCAAG
CCGGCCCTCGGCGGCACCTGCCTGCGCGTGGGCTGCATCCCGTCCAAGGCGCTGCTGGAT
TCCTCGCGCCAGTTCTGGAACATGGGCCACATCTTTGGCGACCACGGCATCAGCTTCAAG
GATGCCAAGATCGACGTCGAGGCGATGGTTGGCCGCAAGGACAAGATCGTCAAGCAGTTC
ACCGGCGGCATCGGCATGCTGTTCAAGGCCAACAAGGTCGCTGCCTATTATGGTTTTGGC
GAACTGCAGCCAGGCAACGTGGTCAAGGTCACCCAGCATGACGGTTCCATCGTCGAGCTG
AAGGGCACCAACGTCATCATCGCGGCCGGTTCGGATTCGATCGAACTGCCGTTCGCCAAG
TTCGACGGCGAGACCATCGTCGACAACGTCGGCGGCCTGGACTTCACCGAAGTGCCGAAC
CGCCTGGCGGTGATCGGCGCCGGCGTCATCGGCCTGGAACTGGGCAGCGTGTGGAAGCGC
CTGGGCGCGGAAGTCACCATCCTCGAAGCCATGCCGGAGTTCCTGGCGGCTGCCGACGCC
GAAGTGGCCAAGACCGCTGCCAAGGAATTCAAGAAGCAGGGCCTGGACATCAAGCTCAAT
GCCAAGGTTTCCAAGACCGAGATCACCGGCAAGGGCAAGAAGAAGGAAGTCATCGTCACC
TACACCGACGCTGAAGGCGAAAAGACCCTGACCGTGGACAAGCTGCTGGTGGCCGTTGGC
CGTCGCGCCGCCACCAAGGGCCTGCTGGCCGAAGGCACCGGCGTCAAGATCAACGAGCGC
GGCCAGATCGAAGTCGACGCGCACTGCCACACCGGCGTCAACGGCGTGTGGGCGGTCGGC
GACTGCGTGCGCGGCCCGATGCTGGCGCACAAGGGCTTCGAGGAAGGCATCGCGGTGGCT
GAGCTGATCGCCGGCCTGCCGGGCCACGTCAACTTCGACACCATCCCGTGGGTCATCTAC
ACCGAGCCGGAACTGGCGTGGGTCGGCAAGACCGAAGCCCAGCTGAAGGCCGAAGGCATC
CCGTACAAGGCCGGCAGCTTCCCGTTCGCCGCCAACGGCCGTGCCGTGGCGATGATCGAG
CCGGCGGGCTTTGTGAAGATCCTGGCCCATGCCGAAACCGATCGCATCCTCGGCATGCAC
CTGGTCGGCGCCAACGTCTCCGAACTGGTGCACGAAGGCGTGCTGACCATGGAGTTCAGC
GGTTCGGCCGATGACCTGGCCCGCATCTGCCACGCCCACCCGTCGCTGTCGGAAGTTATC
CACGACGCGGCGATGGCAGTCAGCAAGCGCGCCATCCACAAGGCGAACTGATCGTTCGCT
GGTAGTGCCGGCCGCTGGCCGGCATCACCCGGATACGAAAAACCTCGCTTCGGCGGGGTT
TTTTTGTTGCCCGTTTCCCTGTAGCGCCGAGCATGGGCTCGGCGCTACACCTTTCCAGCC
GGCTTCTTCGGTGGATCCTCGCAGACCCTGTGCTGCACAACCGTATCGCCGACCTTCGAT
TCCTTCGCGACCCTGCAGCGCTCCTTGGCTTTCGGCGCAGAGACCGCCGCAGCATTGGCC
TCGTCAGCCGCAGCGGTCTGCTGGCGTTCCAGCCACACCGAAGGCGGTGCTGGAGGTGCA
GCCAGTACCGGGCCCGCCAGCAGGACCAGCCCCATCAGCAACACGGCCCTCATGCGGCCA
CCGCCCGGCCACCCAGCAACCGCGCGGGCAGCATGAACAGCGCGCGCAGGAACGCAAACA
GCGCCGAGAAGGTGATGCCGACCAGGCGGAACGGCAGGCTCAGCAGCCACACGAACGGCC
AGGCGATCAGGGCAAGGATCGCCAGCGGCCAGCACAGCACGAACAGCAGGCACCACACAC
CGAGCGCGAACAGGGTCTTCATCACGGTCTCCTTGTGGCGGCACCTTGCCGCCTGCGGAC
ACCTTGGCGCCCCGCTCTGGCCGCCCGCAAACGGTTTGCGACGAAACCCGGCTCGGGGCG
ATGAATCCGGTGGTGGGGAAACCGAAGATTGATCAGGTTGCCGGCCAGCGGCCGGCACGA
CCGAACGGATTCACACCGGCACTGCGCCCGGGCGGCCGTGGGTGACCTGGAAGCGCGCCG
CAGTGCGCACCGGCGCATCCGCGTGCAGCACGCTGTCGGCGAAGCGCAGCTCCGCATCCA
CGGTCTGCCGGTTCAGCTGCAGCTTCCACCAACCACGGCGGTCACCGTCGAAATAGCGGA
TATGCGGGTTCTGCGGAATCGACGAACCGTAGTACGGGCCATAAGGCGTATCGTCGCCGC
CGCTGCTGATCGCCGGAGCGATGAATTCGGTGGCGACGACCGGCGCGCTGGCCGCGTCGA
AATCCAGCTTCAGGTCGTTGACGAAGGTGGAATGCCAGTCACCACCGAGCACGATGGCAT
TGCCCTGCCCGCCTGCCTGCATCGCCTGCAGCAACCGCTTGCGTGCGGCGGGATAGCCGT
CCCAGGCATCGTTCCAGAAGCGCTCTCGCGCCGTGCCGCCGTCCAGCCGCAGCTGCGCCA
TCAGCAGCTGCTGCACCACCACGTTCCAGCGCGTGCCCCGTGCGGCCGCCATCGACTGCG
CGAACCAGGCTTCCTGGCCCACGCCCAGCATGCTAATGCGTGGATCCAGCGCAGCGTCGC
AGCGCGGCGACTCGCCCACCCCGCAGGGATTGGCCGGACGGAACTGGCGGCAGTCGAGCA
GCGCAAGCTGTGCCAGATCGCCGTAACGCAGGCGCCGATGCACGCGCAGGCCACCGTTGC
CCGCAGGCGTACTACGCATCGGCAGGTGTTCGTAGAACGCGCGGTAGGCCGCCGCGCGGC
GAACGATGAAGTCCTCCGTCGAGACGCCGGGCTTCTCCGGATGGATGCCGGAGTAATCGT
TCTGCACTTCGTGGTCGTCCCAGATCACCGCGAACGCGTGGGCGGCGTGCGCGGCCTGCA
GATCGGGATCGAGCTTGTACAGCGCGTACTGGTCGCGGTAGCGCTCCAGGCCGACGGTCT
CGCCACTGAAGCGTTCCGCATCCAGCGTGAGACCACGCGCGTTCTGCAGTGGGCTGTACT
CGTACAGGTAGTCACCGGCATGCAGCACCAGGTCGACATCATTCTTCGCGATATCGCGCA
GCACCGGGTAGTAGCCACTGTTCCAGGCCTGGCAGGTGCACAGGGCCAGCCGCAGCTGCT
GCAGCTGCGTGTCGGGCAGCGGCGCGGTGCGGAAGTGGCCGACCGCGCTTTCCTCGTCAC
CGTCGCAGGCAAAACGGTAGTAGTAGTCGCGGCCTGGGCGCAGGCCATTGACCTCCACGT
GCACCGAATGCGCCAGCTCGGGCACCGCCGCGGCGACGCCACGCTGCACCAGCCGGCGCA
TGCCCGGGTCTTCGGCCACGAACCAGCGCACCGGCACCGCCCGCGATGGCATGCCGCCGC
CGTTGAGCGGGTCCGGCGCCAGACGCGTCCACAGTACGGCTCCCTGCGGATCCGGATCGC
CGGCGGCGACGCCCAGGGTGAACGGATCACGCCCCAACCGCGGGCGCGGGCCGGCCGTGG
CCAGCCCCGGCATCGCCGCCAGTGCGATCGCCGCCCCCGTGCCCTGCCACGCCATGCGCA
ACAGGCGACGACGGCTTTCCGGATCGACGGGGCCGCGCATCAGAAGTGCACGGTGGCGGT
GGCCATCACCTGCCGCGGCGCGCCAACCTGCATGGTCGCCAGGCTGCGGGTCGGGTCGGC
GGCGTAGGTGCCGTTGGTGTTGATCGAGGACAGGTAGCGCTTGTCGGTCAGGTTGGTCAG
GTTCAGCGCCACGGTCAGGTTCTGCGCCGGGCCGAGCGTGCCGAAGTCATAGGCCACCGA
AGCGTTGACCAGCCAGTAGCTGGGCACCGACACGTCGTTGGTATAGGTCACGTAACGCTT
GCCGACATGGTTGGCGGCCAGGCGCAGGTCCCACGGGCCCGGGGTCCAGGCCAGGGTGCT
GGCGAACATCCATTCCGGGGTGTCGACGGTCTTCTTGCCGCGGGTCGGCACCACGCCGTT
GTTGACGTAGTCGTTGTCGTAGGTGCTGTCATTCCACGACAGCGCGTTGGACCAGGCCAG
GTCCTGCATCGGCTTCAGCTGCAGGGTCGCCTCGGCGCCGCGGCTGGTTACCGAACCGAC
GTTGGAGAACAGCGCCGGGCAACCGAGGATGCCCACGCACTGCGCGATGGCCAGCAGACG
GTTGTCGAACTTGACGTCGTACACCGCTACCGAGGCTTCATAGCCCTGGCCGTAGCCGCG
CCAGCCCAGCTCGATGGTGCGCGACTGTTCCGGCTTCAGGTTCTTCGCGCTGGCATCGAA
GGCGGCCTGCGGCACGTTGAACGGGCTGCCCACGCCCAGCGCGTAGGCGGCCACGTTCTT
GGCGAACGAGCCGAAGATCTCGTTGCCCTCGTTGAGCTTGAAGTTGAAGCCCGCCTGCGG
GAGCAGGCCCTTCTTCGAGGTCAGGCTGCTGTTGTTGGCATAGCTGCCCAGCGGCGTGCG
CACGCGGGTGCGGGTGTGCGGCGACTTCGCGCCGATGTCGATGGTCAGGCGGTCATCGAA
CAGGCGGAAGCGGTCCAGCACGTAGAACTGGCGGGTGATGGTGGTGTAGCGCTGGTGCCA
CACGCGCTGGTCCGGATTGCGCAGGAAGAAGTCGTCAGTGATCGGGCCGTCGATGTAGTA
GAAGTTGCGCTGCACGCTGTGGCCGTTGTCTTCGTACCACAGGCCCGCCTCCAGTTCGTG
GCCCGCCACGTTCCAGGTGAACGCCGAGGTTACGCCGGTGCGGTCGATCGCATACTCGGT
GGTGCGGATCGAGATCGGGATCTCGCGGCTGGTGCCCGGGTTGGACGGATTGGACGGGCT
GAACCAGTGGCCCTGGCCACGGTTGCTGTGGTTGTAGACGTTGACCTTCAGGCGCATCGA
CTCGTTCAGGCCGAAATCACCGGCAATGCTGGACACATCGTCATTGCGCAGGCCGTGGCC
GGAGTAATAGGCGTCCCACGGGCTGTTGACGCCACCACTGTACTTTCCGCGTGCAGCAGC
CACCGCGCGATCCCAGTCCGGCGCGTAGTTGTCCCAGTCCCAGCCGAGGCGATCGATCAT
CTCCAGCGACAGGTCCTGGTAGTCGGCCTCGACACGGCGCGAAGCGTTGAACAGCGCGGT
GATCCTGCTGTCCGTGCCGAAGTTGTAGGTGGCCTTGCCGTTGAACTGCTTCAGTTCCTG
CGAGCCCTTGCCCTTCCACTTGTCGCCTTCGGAATACACGCCGGACAGGTAAGCGGCAAA
GCCCTGGTGGTCGCCGGTATCGAGGCGCGCATAGCTGCGGCGCGCATTGTCGCTGCCGAA
GCTCTGTGCCAGCACGACCCCATATTCGGTGGACGGATCGATCGAGTAGAACTGGAACAC
GCCGCCGAGGTTGCTGGTGGACGGCGTACCCAGCGCACCAATGCCGGTGGAGACCTCCGC
ACCGCCCAGGTTCTCGCTGATCACCGCGCGGCTGATGTGCAGGCCGTTGCTGTTGCCGTA
GGCCATGTTGCCCAGCGGGATGCCATCGAGGGTGTAGCCCAGGCGATTCTGGTTGAAGCC
ACGCAGGCTGATGCTGGTGGACCATTCGTAGGCGCCGGTGGCATCGGCCGATTCGAAATG
CACGCCCGGCTTGGCCGCCAGCAGCTTCAGCGGGTTGGCACCGGGCGGCAGGACCTTCAT
GTCCTCGGCGGTCACGCGCTGCACCTGGCGGGCTTCGCCGCGGCCGATCACCGAGATCGA
ATCGAGAGTCGTGGCCGACTGCGCGTCGGTCGCCGGGGCGGTTTCAGCGACAGCCAGCGA
CGGCAGCGAAGCACAGACCAGCAGGGCCAGCAGATTGCGGCGAAGCGGAGCGTGGGACGG
CATGGAGGCGGATTCCTTGGGCACGCTGGACGCCGAAGGGCGGCGTCGAAGAGCAGCAGC
GGCGGAATCGTAGAAGCCTCGCGTTACATGTCATTTACACGCCACGTACGGAAGATTGGC
GTTCTGAATGGTTTGCAAGCCGTGGGGTGGTTGCCGGCCAGCGGCCGGCACTACGGTTAT
TCGAATGAGCCGACCGAGTCGTGGGCCAGGTTGTCGAAGCGGGTGTACTCACCGAAGAAC
TTCAGCTTGCACGATCCGGTCGGGCCACCACGGTGCTTGCCGATGATGATCTCGGCCAGG
CCCTTGTCCGGCGAATTTTCCTTGTTGTAGTAATCGTCGCGGTAGATGAACACGATCATG
TCCGCGTCCTGCTCGATTGCGCCCGATTCGCGAAGGTCGGCCATCACCGGGCGCTTGTCG
GTACGTGTTTCCAGCGAGCGGTTGAGCTGCGACAGCGCGATCACCGGCACGTGCAGTTCC
TTGGCCAGGCCCTTCAGCGAACGCGAGATCTCCGAGATTTCGGTGGCGCGGTTTTCGCTG
TTGCCCGGCACGCTCATCAGCTGCAGGTAGTCGATCACCACCAGGCCCAGGTCGTGCTCG
CGCTTGAGGCGGCGGCACTTGGAACGCAGCACTTCCGGCGACACGCCCGGCGTATCGTCG
ATGAAGATCTTGGTTTCCTTCAGCATCTTGATTGCGCTGGTGACGCGGCTCCAGTCTTCA
TCTTCCAGCTGGCCGGTACGCAGGCGCTGCGCGTTGATGCGGCCGTTGGAGGAGATCAGG
CGCATCGCCAGCTGCGAGGCCGACATTTCCATCGAGAACACCGCCACGCCCTTCTTCGAC
TTGATCGCCGCGTACTCGGCGATGTTCAGTGCAAAAGTCGTCTTGCCCATGGCCGGGCGC
GCGGCGAGGATGATCAGGTCGGTCGGCTGCAGGCCGGCGGTCATCGCATCGAAGTCGTTG
TAGCCGGTCGGCAGGCCGGTGATGTTGCCGCCGTTCTCGAAGCGGTTGCGCAGTTCCTCG
AAGGCATCCTTCAGCGCGCCAGGCATCGCCACGAAGTCGGTACGGCCGCGTGCACCCTGT
TCAGCGATGGCGAACACGCTCTTCTCCGCAGAGGCCAGCAGCTCACTGCTGTCACGGCCC
TCAGGCTGGAAGCCATCGTTGACGATGTCGGTGCCGACCTGGATCAGCTGCCGCAGCACG
GCCTTGTCACGCACGATCTCGGCATAGGCCACGATGTTGGCCGCCGACGGCGTGGTGCTC
GCCAGCTCGATCAGGTAGGCACCATCGCCCACCAGTTCCAGCTTGCCCTGTGATTCGAAC
CACTCGCCCAGGGTCACCGCGTCGAACGGCCGCTCGCGCTCGGACAGCTCACGGATCGCG
CGGTAGATCATCTGGTGATCGCGGCGGTAGAAATCGCCCTCGGTCAGCTGGTCGTTGACC
CGGTCGTAGGCCTCCGGCGCCAGCATCAGGCCACCCAGCACCGCCTGCTCGGCTTCCACC
GAATGCGGCGGAACGCGCAACTGGTCGATACGCGATTCATCGCGATCACGATCAAAGCCA
TCACCGCGCTCTCTGCGGTTGGAACGGAAGCCGGAACGAGCGGACATGCTGCGGTGTTTC
CTGCAAAAGTGGGCCGGACGAGTGTAGGCATGCGCCGACCCCGGCAGCCATGGACAAGCC
TGTGGATAAGCCGTGGAGAAACGGGGGATATCCGCCAGTGCCTGGCCACTCTGGCGCGGG
GGCGTCGCAGTGCCTGCGACGGGCGCCGTTGCGGCGCCCGGGTGGGTCATTATCGCAGAT
CAGGCGGCCAGGGTCGGATTCCGTGCAGCGCACGGACTCCGGTGCTCAGCGGAACGTAGG
GCCAGGGCCCGCCGCTGCGCGCCGGGATCCGACCCGCGGCCTGGCTGCTGCTACCCCATC
GGTCTCAGTCGCCCTTCACGTGCACCGCGATCAGTGCCAGGAACCGGTCCACGTACCCCT
GCAGGAATTTCTGCGTGCCCTCGTTGTGGATCGTGCCGTCGGCGTCGATCAGGCCGTCCT
TGAAATGGATGAACGCCTCGGGCTGGCCGAGCACGTGCATGTCCAGGAAGGCCAGGCTGT
TGCGCAGGTGCTGCTGGGCCACGGCGGTGCCGATCTGGCCGATGGAGGCGCCGATCACCG
CCGCCGGCTTGCCGGCAAACGCACTGTCACCGTAGGGGCGCGAGCCGACGTCGATGGCGT
TCTTCAGCACGCCCGGCACCGACCGGTTGTATTCGGGGGTCACGAACAGCACCGCGTCGG
CGGCGCGCACCTGATCCTTCAGCCGGGTGCCCTGAGGCGGGTACTGGCCATCGAAATCCT
GGTCGTACAGCGGTAGATCACCAATCTGCACGTACTGGAAGCGCGCGCGGTCGCCAGCGA
TCTTCTCCAGCGCATGGGCCAGCTTGCGGTTGCAGGAATCCTTGCGCAGGCTGCCGACGA
ACACAGCGATGGTGGGGACGGACATAGGGACATACTCCTCACGGTGCGGGAGGCCCAGCC
TAGACGCCGGGCCCGTGCCGTCCGGTGAAGATCAGCCCCCGGTCACGCGGGCCCGCACCT
GCCGCCAATGCGCCTGCCAGGCCTGGAACATCAGCACGTTCCACAGGTGGGTATGCCACT
TGCGCTGGCCGCCCAGGAACTGCTGCCACAGCGGCTGCACCGCCGCCGCTGACAGCACGC
CTTCGCGCTCCAGGCGCGCCGGCTGCAACAGATCCTCGGCCCACGGCCGCAGGTCGCCCT
TCAACCAGTCGCTGACCGGCGCGCCGAACCCGCGCTTGGGCCGGTGCACCATCGACTGCG
GCACGTAGCGGCCAAGCACGCGCTTGAGCAGCACCTTGCTGGTGGTTTCGCTGCGCTTGA
AGCCCAGCGGCAGCGACCAGGCGAACTCGGCCACGCGCCAGTCCAGCAGCGGCGCGCGTG
CCTCCAGGCTGACCGCCATCGAGGTGCGGTCGACCTTGCAGAGCAGGTCATCCGGCAGGT
AGGTCACGTAATCGGCCAGCATCATCGCGTCGGCCGGCGTGCCGGCACCGTGCAGCGGAT
CGGCCAGGTCGTAGAAGCTGCCGGCGGCCTGTGCGCCGGGCACTGCCGCGGCGGGGTCGC
GCCAGCGCGAGATGCGGTTGCGGTACACGTCGCCAATGCCACGCGCGCCGGACTCGGCCA
ACAGCGCGGCCAGTCCGCCGGTCCGCGAGGCCTCGCCCTGGTGCTGCGCGCGCGCGCCCA
TCCAGCGTCGCAGCGGGCCCGGCACGCGGCCCAGCATCTGCCAGTTGCGCAGCGCGCGCA
CGTAGCGGGTATAGCCGAAGAACAGCTCATCACCGCCGTCGCCAGACAACGCCACGGTCA
CGCCCTGCCGCGCCAGCCGGGCGACCAGCGCGGTCGGCACCTGCGAGGCATCGGCAAAGG
GTTCGTCGAACATTGCCGGCAGCTGCGGCACGACTGCCAGTGCATCCGCGCCGCTGACGT
AGAGCTCGGTGTGGTCGCAGCCCAGATGCGTGGCCAGTTCCCTGGCCAGCGGTGCCTCGT
CGTGGCCCGAATCGGTGAAGCCGATGCTGAAGCTGTGCACCGGCTGCCCGCTCTGCGCCT
GCATCAGCGCCGCCACCAGCGACGAATCGGTACCGCCGGACAGGAACACGCCCACCGGCA
CGTCGGCCACCATGCGCAGCGCCACCGCGTCGCGCAGCAGCCCGTCCAGCTGCTCCTCTG
CTTCCTCGATGCGGCCCTGGAACGGCGCAGCCAGTGCCGCCTGCATGCGTGCACGCGCAT
CCCAGTACGGGCGCTGCGCCTGCTCCGGGCGATGCGCCGATGCACCCGCCGCTACGGCTT
CGGCGTCCAGGCGCAGCATGCGGCCGGGCATCAGCTTGTAGCAGCGCTGGTGGATGCTGT
GCGGGGCCGGAATGTAATCCAACCGCAGCAACAGGGTCAGCGCGTCGCGGTCGATGTCGT
TGTCGAACGCCGGGTGCTGCCACAGCGCTTTCAGTTCGGAACCGAACACCAGGGTGTCAC
CGGCCCAGCCGTAGTACAGCGGCTTCTTGCCAACGCGGTCGCGTGCCAGCCACAGGCACT
GCGCCTGGCGGTCCCACAGCGCGATGGCGAACATGCCGTTGCAACGCTGCAGGGTTTCTT
CCATGCCCCACTGCAGGATCGCCGCGAGCAGCACTTCGGTGTCGGAATGGCCACGGAAAG
CATGCCCCAGCGGCTCCAGTTCGGCACGCAGGGCGGCGAAGTTGTAGACCTCGCCGTTGT
AGGCCATCACGTAGCGGCCATCGGACGAGGCCATCGGCTGGTGGCCCAGCGGCGACAGAT
CGAGAATGCTCAGCCGACGGTGCGCCAGCGCGATGCCTGCCCCGGCATCGACCCAGCTGC
CGCCATCATCCGGCCCGCGGTGGTGCAGCGCCTCGCCCATGGCCAGGACCTGCGCCTGCA
GCACCTCGGCCGACGCCACCGGCGCCGGCAACAACATTCCCGCCAATCCACACATGCATC
AAGGTTCCTGCGCCAGTTCAAGGGCGGCGCCAATCACCGCATTGTCGCTTGGAAGCCCGA
ACATTGCTGCCCCTGCCAGCGGGGTATAGGTATCGGCGCCGCAGACCCGGCGCAGCGGCA
GGTGGCCGAAACCGGCCTCGACCAGTGCGGTGACCACACCCTCGCCCACCCCTCCACTGT
GGCGGCCCTCGTCCAGCACCAGCACGCGCCGTGCGCTGGCGGCCTGGCTGGCGATGAAGC
CGGCATCCAGCGGCACCAGCCAGCGCAGGTCGACCACCCGTACCTGCCAGCCCAGTTGCT
GTTCGATGGCCCGCGCTGCGCGCAGCGCCATCGGCACGCCATTGCCGTAGGTGTAGACCA
CCAGGTCGCCAGCCTCCGGCCCGTAAACACGGCCTTCGCCCGGCACCAGTGCCCGGCCCT
GGGCCGGGTAGTCGAACAGCCACTGGCCATCGCCCGGCTCATGCAGGTCCTTGCTCATGT
ACAGCGCGATCGGCTCCAGGAACACCGCCACGCGCCCATCCACCCGGGCCAGCGCCGCCA
GCGTGCGCAGCATCATCACCGCGTCGTCGCCGCGCGATGGGCAGCCGACCACCAGCCCGG
GGATGTCGCGCAGGGCGGTGACCGAGTTGTCGTTGTGGAAATGGCCGCCGAAACCCTTCT
GGTAGCCCAGCCCGGCCACCCGCACCAGCATCGGGTTGCGGTACTGGTCGTTGGAGAAGA
ACTGCAGCGAACAGGCTTCGCCACGCAGCTGGTCGATGGCGTTGTGCAGATAGGCCAGGT
ACTGGATCTCCGGGATCGGCAGCATGCCCATGTTGGCCAGGCCCTGCGCCATGCCCAGGA
TCATGGTCTCGTCCAGCAGGGTGTTGAAGACCCGGCGCGGCCCGAAGCGGCGCAGCAGAT
CCTTGGTGACGGTGTAGACACCGCCCTTCTGCGCCACGTCCTCGCCGAACAGCAGGCTCT
GCGGATACTTGGCCAGCAGCTCCTGCAGACCATGATTGATCTGGATTGCGAGATGCCGCG
GCGCCTGTCGTTCCGGCAATGCCTCGGCACCGCCATAGAGTGCCTCGCGTGCTTCGGCAG
CGACCTCGCGCTGCGCTTCGGCCTGCACCGCTGCAGGGGTGTACGGTGCCAGCGGCGCCA
TCACCTCCCGCAGCGACTGCAGCTTCGCACTGCCTTCGGCATCGGCGGCAGCGGCCATGC
AGCGCGCGCGCATCGTTTCGTAGGCCACTTCGATGGCGGCCGCATCCATCCAGCCTGATT
CCAGCGCGATCTGCGCCGAGCGCAGCAGCGGATCCTGCGCCTCGGCCGCGCACAGTTCCG
GCAGCGCGCGCCATTCCACTTCAAAGTCGGTGCCGGCATGGCCCATCAGGCGCGTGGTGC
GCAGATGCAGGAAGGTCGGCCGCCGCGTGCGCCGGCAGTGTTCCACCGCCGCCTGCACCT
GGGCGTGCCCGGTGGCCAGGTCGAGACCATCGGCAAAGAAATAGTCCAGCCCCGGCTGGT
GGCTGAAGCGCTCGGCGATCCAGCCATCGGGGGTCTTCACCGAGATGCCCAGGCCGTTGT
CCTCGCAGACGAACAGGATCGGTGCCGGTAGTTTCTGGTAGGCCGACCACATCGCGGTAT
TGAAGGCGGTCTGCGCGGTGGCGTGGTTGGCCGACGCATCACCGAACGAGCACAGCACGA
TGCTGTCAGTGGGAATGGGCAGCGCCTGCCCCAGCCGCTTGCCACTCTCGATGGCCAGTG
CGGTGCCCAGCGCTTTGGGCAGGTGCGACGCAATCGTCGAGGTCTGCGGCAGCACCCACA
ATGGCTTGCTGCCCCACACTTTGTGGCGGCCACCGCTGGCCGGATCATCCGCGCTGGCGG
CGAAGGACAGTGCCGCATCGCGCAGCGGGTCGATGCCCGGCACCTGCCGCGAACGCTCGG
CCATGAAGGCGCCGGAACGATAGTGCAGGAAGGCAGGATCGGTGTGCCGGCAGGCCCGCG
CCAGCAGCGCGTTGCCTTCATGGCCGGACGAACCGATGGTGTAGAAGACCTTGTTCTGCA
CGCGCAGCACGCGCGCCATCAGGTCCAGCTGGCGACTGGCCAGCTGCGAGTCGAACAGTT
CATCGAAGGCGGCAGCGGTGAGCGTACTGCCCGGCAGGATCGGAGCATCTGCCGCGGGTC
GCGGGCGCGGCGTCCCGCGCCACCCGCGCACCGCCTCAAGGAAATTGACGTCGCACACCT
CGGCGCGGTTGAGCCCCCGCATGCGCGCGGGAATCGGATCCGGAACCACAGCGAACATCG
AACACCCTCCGTGTCGTTGTTGCGTTCCGCCCGGCAATACCGGGCGCTACCCTGTGGGCA
TCAAGCCGCCTCGAAACGCGAGCGCACCTCGGCGGTCACCGCCGGCATCGGCAGGAAGCG
CGGCTGCGCACGCACGCGCTGCAGCCAGGCGCGAACTTCCGGGAACGGCTCCAGGCTGAT
GCCGCCCTCGCCCGCCACATCGGTATAGGCAAACAGGGCGATATCGGCAATGCCGTATCC
GCTGCCGGTGAACCACTGCGCTTCGCGCAGGTGCTGCTCCATCACCGCCAACGCAGTGGC
GGCACGCTCGTGCAGGCGTGGCAGTTCGGCACGGCGTGGCGAGTCGGGCGCCGTCCAGCC
CCGGATGAAGCGCGCTACCGCCACGCACGGCTCGTGCGTGTACTGCTCGAAGAACATCCA
GCTCAACGCCTGCGCACGCTCCCAGCCATCGCTGGGCAGGTAGGGCGTGCCTTCTGCCAG
CCAGAACAGGATCGCGTTGGACTCGGTCAGCACGCGGCCGTCGTCGCGGACGATCAGCGG
CACCTTGGCATTCGGGTTGAGCGCCAGGAATTCGGGCGTGTGGGTCTGGCCATGGGCACT
GTCCACTTCCACCCAGCGGTAACGGCTGCCGAGCTGCTCAAGCAGCAGCCGGACCTTGTG
GCAATTGCCCGAGACCGACATGCCATGCACCGTCAGCGGGACGCGCTCTTCCACCATTGC
CTGCTCCATCGGATCCGGCCGGCGGCCGGCTGCGTGCAGTCTGGCAAGTGCGCCAGGGAA
TGCCAAGCGCGGATGCAGCATGGCACCCCGGTAGTGCCTGCCGCTGGCCGGCATCCTCGA
TGCAGCTGGATCCAAGCGATTGCCGGCCAGCGGCCGGCACTACCGGGCCACGTTCAGCGT
GCACGCTGCCGCCACTGTTCGCGCGACTGGCCCCAGATCTGCATCGGTTTGTCGTTGTAC
GGCGGCGGCAGTTCGCCCATCCGCAGCAACGTGCTGCCCAGCTTGCGCGCGACCGCCCGC
GAGTTGTCGTTGTTCTCGGCGATGGTATGGATCACCTCGTGCCAACCCAGCGTGTCGAAG
GCCCAGTCGATCGCCGCGACCGCCGCTTCCGGCGCATAGCCCCGGCCCCAGCTGGCGCGG
CGGATGCCCCAGCCGACCTCGGTACCCGGCCAGTCCTGCGGTTGCCAGGGGCCCATCCGC
CCGATCCAGTCCCCGCTGGATTTTTCGATCACGCTGAACATCGAAAAGCCGAACAGCTGC
CAGGCGCCAGCCAGGCTGCAGAAGCCGCGCCAGGCTACCGAAGGCGGCTGCACGCCACCG
AGGGTGCGCATCGTTTCCTCGTCGGCGCAGAACGCCAGATAGGGTTCGTAGTCCTCGCGC
AGCAGCGGACGCAGGATCAGGCGCTCGGTTTCCAGGCGCAGGTCGAAGATGCTCATGCCG
ACTCCATGTCGAAGGGGCCACCATGATGGTGGATTCCGCCTCCACACGGATGAATGCCCG
CGCTCACAACGAAACGGGCCGGCATGCGCCGGCCCGTCGGGTACAGCACGTATTCTGGAT
TACTGGCGCGTGGCCGCAGTGGCGCCGGCAGCAGCGGTCTGCGTGACCAGCTGGCCATCG
ACCACCGGCAGGCGATCGCTGGCCGGCTTGTTGTCCATGCGCACAGTCTTCTCGGCGCCG
TCGTAGCGGTAGGTCACGTTGTAGCCCTTCACCACGTCATTGGTGCCCATGGCGATGCGG
TTGCCCGGCTTGCTGGCCATGCGCATGGTGCCGGTGGTGCCGTCCTCGTTGCGGTAGGTC
ACGTTGTAGCCGGTAACACGGCTCGACTCGGAGGTGGCGGTCTCGGTGTGGCACTGGCGC
TCGGTGCGGTTGACCACGCGGCCACCCACATGGCGCTTGTCGATCTGGTTGCCGATGAAG
CCACCGGCCACGGCACCGGCTGCGGTCGCGGCCTTCTTGCCGTTGCCACCGCCGACCTGG
TTGCCGAGCAGGCCGCCGACCACCGCGCCGACCACGGTGCCGCCGACGTTGCCGTCACGC
TCCGGCAGGCGCTCCTGCACGGTCACGTCCTGGCAGACCTCGTGCGGGGTCTGGGTGGTG
GAGGTCTCGCGCACGGGATCGGTGCCGATCACGGTGGCGTAGGCCTTCTGCTTCTCGGTG
ATCGGGTCGACCTTCAGCACGTCGGCGTATTCCAGCCCGCGCGGTGCAGACGGGTCGAGC
TTGTCGCCACGCGCGCCATCGTCAACGGCATTGCCGTCAACCAGCCGTGATTCACCGTTG
GGGGTTCCGGCGCTGATGGAATCAGGCGACTTGTCGCCGCTCTTCATGAAGGCGGCGGTG
GCGATGCCACCGACCAGCAGCGCGCCCGCTGCGACCAGGACAGTTGTAGTTGTGCTTTTC
ATGACCTGCTCCTTGCGGACCATCCGCAACGTTCTCGGCCCAGATTGCAGCATGCACTGC
CTGAACGGAATCTCCACATTTCCTGCTCATTCCTGTAACCCATTCAGCATCGGGAAATGC
TGGGCCCGTGGTAGCGTTTGCATATTCCCCACGAGGATCCACGCCATGGCCAACCCGATG
CTGCTGCCGGTACTGCAATGGGCCCGCCGGCTGCGCTACCCCACCCTGTTCAAGCTGACC
GCCGGCCTGTTCGTGCTGACCCTGTTCATTCCCGACCCGATTCCGTTCGTCGACGAGCTG
GTACTGGGCTTCGGCACCCTGCTGCTGGCCAACTGGAAGAGCCGCAATACAGTCCCGGCC
CCGCCGCCGCTGGAACAGCGTTGATTCCGCTGGTCGACAGCCATTGCCATCTGGATGCCA
GTGAATTCGATGCTGACCGCACGGCGGTGATCGAGCGCGCGGGCGCCGCGGGCGTGCGCG
AGCAGGTGGTACCGGCCGTCACGGCCGCCAGCTGGCCGAAGCTGCGCGAGGTCTGCCGGC
AGGCACCGGGGCTGTACCCGGCCTACGGCCTGCATCCGATGTTCCTGGCCGAGCACCGGC
CCGACCATCTGCCGCTGCTGCGCGAATGGATCGATCGCGAACGCCCGTGCGCGATCGGCG
AATGCGGGCTGGACTTCTTCGTCGAGGGACTGGATGCAGAGGCGCAACTGGCGTACTTCA
TCGGCCAGCTGCAACTGGCCCGCGAGTTCGAGCTGCCGGTGATCGTGCATGCGCGACGCG
CGGTGGATGCGGTCATTGCCGCGATCCGTCGCGTCGGCGGCCTGCGCGGCGTGGTGCACA
GCTTTTCCGGCAGCCCGGAACAGGCCGCGCAACTGCATCGGCAAGGCTTCCTGCTCGGTC
TCGGTGGTCCGCTGACCTACGAACGCGCGCAACGGCTGCAGCGCCTGGTGCGCGGGATGC
CGCTGGAACAGCTGCTGCTGGAGACCGACGCGCCCGACCAGCCTGACGCCGGCATCCGCG
GCCAGCGCAACGAACCAGCGCGACTGGCAGTCATCGCCCGCCACGTGGCCGCACTGCGCG
GGATGGAGCTGGACGCGGTGGCCCAGGCCACGACGGAGAATGCGCGGCGCCTGTTCGCGC
TGCCGGCAATGTAACGGGCAGGTGCCGGCCGCTGGCCGGCACGATCCATCACACCTCGCT
GGACTCGACCACTTCGGCCTTCACCTTCTTCGGCTCCAGCAGCATTTCAAGCGCCTTGCC
GACCGCCGCGAAGGCGAAGGCACCGGTGATGTGGGTTGCCGCACCGAGGCCTGCGCCACA
GTCCAGTTTCAATGCAGCATCCGCACCGAGGTTCGGGCGGATGCCGCAGACGCTGCCATC
GGCCTGCGGATACTTCACGTTTTCCAGCGAGTACACCGCCGGTACGCCAAAATAGCGCTT
GGCATTCTTCGGGAAATTGAACTCGCTCCGCAGCTTCTTGCGGATCAGCGCCAGCATGGC
GTCATGCTCGGTGCGCGAGACATCGCGGATGCGCACCAGGGTCGGATCGGTGCGACCACC
GGCAGCCCCCACGGTCAGCAGCGGCAGCTTGCGGCGACGGCACCAGGCGATCGTCTCGAC
CTTCACCCGGAAGCTGTCGCAGGCATCGATCACCAGGTCGAAGCCATGGTCCAGCAACTC
GGCCATGTTCGACACGGTCAGGAATGCCTGCACGGCATCGACCTCGATGTCCGGGTTGAT
CGCACGGCAGCGCTCGGCCATCGCCTCGGCCTTGTTGCGGCCGTAGTTGCCTTCCATCGC
CGGCAGCTGCCGGTTGGTGTTGGACACGCAGATGTCATCGGCGTCGATCAGGGTCAGGTG
GCCGACCGCCGAACGCGCCAGCGCTTCCACCACCCACGAGCCGACCCCGCCCATGCCCAC
CACCGCCACGCGGCTGCCCTGCAGGCGCTCGAGCGCACCTACGCCATACAGCCGTTCGAT
GCCGGCGAAGCGTTGTTTGACCTGTTCGTTCATGCGGCTATTTTAACGTGCAGGCGCCAG
CGCCTACAGCGCGCCGGCATCGAACCCACCGTTGCACGCCAGGAGAGCCCGCCATGAACG
CCAGCCCGCCCCGCCGCCCGTCCACTGCCCAGCGGTACCTGTTCGTGCTGTGCCTGGGCC
TGCTGATCGGCCTGGTCGCCACGGTCATGGTCGGCCGCGCCCTGCAGGCCCGCCGCGACC
CGTTCCCGGACAGCCTGATGCAGGTGATGCAGCGGCAAGCGCAGCTGCTGCAGCAGGCCC
AGCAGCAGAACCGCTGCAGCCTGGCCGACAGCGTGCCGCGGCTGCAGGCGCTGCGCCTTC
TGTCCAACGACCTCGACCTGGCCTTTCCCGGGCTGAAGGACAACGGCCGGTTCCAGCAGC
ACGTCAGCCAGCTGCGCGGCAACCTCAACGCCGCATTGGCGGCTCCGCCCAGTGACTGCA
CCGCCCTGGCCAAGGTCGTGGAAACCGTGCAGGCCGACTGCCGCGCCTGCCACCAGGACT
TCCGCTGACGCGCATTCATCCTGTAGCCGGGCAAGGCACGCCTGGTTGGCACCTTGTTCA
CGTTCGAAAGGAGAGGATTCGTCCACCCTGCTGCATGACGCAGTACCACCCAACACACCC
GCCTTCACGGCCAGGAGACGCTCCATGAAGATCCAGCTCATTGCCGCCAGCGCCATCGCT
ACCCTCGCCCTGGCTGGCTGTGCCACCTCGCCCGGCTACGGTGGCGGTGGTTACAACAAC
GGCTACAACAATGGTGGCTACGGCAACAACGGCGGTTACAACCAGGGCCGTTGCGCTGAC
TGTGGCATCGTCACCCGCATCAACACCGTGCCGTCGGGCCGCACCGCGCCCAGCGCGACC
GGCGCCATCCTCGGCGGCATCGTCGGTGCCGTGGCCGGCCATGAGATCTCCGATCACACC
GGTGGCAGCCGTGGCAACAAGAACATCGCTGCGGCCGCAGGCGCGGTCGGTGGCGCGCTG
GCCGGCAACCAGATCCAGAAGAACGTGACCAGTGATACCTACGACATCAGCGTGCGCATG
GACGATGGCCGCACCATCGTGGTCAACCAGCGCGACCTCGGCGGCATCCGCGAAAACACC
TACGTGCGCGTGGTCAACGGCAAGGTCATCCTGCGCTGACCTGCGCCGGGCCGGCGGCAA
AGAAAAAGGCCCGCTTGCGCGGGCCTTTTTCATGTGACGGCTTGCAGCGCGATCAGGTCG
GCTGCACGGCGTCGGCCTGCAGGCCCTTCTGGCCCTGCACGACGGTGAAGGTGACCTTCT
GGCCTTCCTTCAGGCTCTTGAAGCCCTGGGTCTGGATGGCACGGAAGTGCACGAACACGT
CTTCGCCGTTTTCACGGCTGATGAAGCCGAAGCCCTTTGCATCGTTGAACCACTTGACGG
TACCGGTCTCGCGATCAGACATCTCACTAACTCCCTGGTGACTCTCTCTTGTTGTTGGAA
ACGCCTGGTGGGCGGCTGACAAGCAAGGGGGAAGCGAGGTGCATCGATGCAGCGGATCGG
GAAGATCTTGCTTCATCAGGCCACGATCCACGGTGACCTTGCCAAGCTCAGCGACTGCAA
CTTAACCCGCCCAAAACGAAAAAGCAACTGGCAAAATCTTTCACTGTCAACCCCAAAACG
GCGACCATACGGGACAGCATGGGACTCTCATTCATCTTATATCTGCTAGCGGTCATTTTT
GTCCTTGTCGGCATCGCCGGAATCATCCTGCCAGCCCTGCCCGGCATCCCGCTGGTGTTC
ATCGGACTGCTGCTGGCGGCCTGGGCGGACGGCTTCACCCACGTCGGCTGGCCGACCCTG
GTCGCGCTGGGCGTACTGACCGTCCTCTCGCTGCTGGTGGACGTGCTGGCCACGGTGGTG
GGTGCGCAGCGGGTCGGTGCCAGCCGCAAGGCGCTGTGGGGTACGTTCGTCGGCAGCATC
GTCGGCCTGTTCTTCATGCCGATCGGCCTCTTTGCAGGCCCCCTGATCGGCGCCCTGGCC
GGCGAGTACTGGCACACCCGCGAACTGGCGCGCTCGACCAAGGTAGGCCTGGCCACCTGG
CTCGGTATCCTGCTCGGCCTGGCGCTGAAACTGGCCGTGGTGATCGCGATGCTCGGCCTG
TTCGCCTTCGCCTGGTTCCTGTAACCCGCACTGCCTTCACGCCGCGCGCACGCGGTGCCC
GTGCATAAACCGTGGGGGCTGGCCGTGAACCGGTGCAGCCGCCACACTGTGCGATTCCCG
TATTCACCTAAGGGCCTGCTGCAATGACCCTGTCTCCGCTGCTTCCCCGTCTCGCGCCGC
TGGCGCTGGCCCTGGCCAGTGCGCCGCTGGCCGCGCAGGAGTTCGCGCCCAGCGCCGAAG
CCTCGCCGGCCGCGTGCGCGGCGATTACCACCGATGCTGCCCGCCTGGCCTGTTATGACC
GCCAGTTCGGCCGTACCCCGCAGGCCACTGCCGAGGCCGACGCTGCGGCCGAGGCGGCCG
CGCAGGCCCGTCGCGAAGAACGCCAGACTGCACGCGTGAGCCAGGGCGAAGAGAAGCTGC
GCGAGCGGGTCAGCGATCTGTTCCGTCCAGCAGCCCCTGACAGCGCACTGGCCAATGCTG
GCCGCGGTTCGCTGCTGGACAGCCGCTGGGAACTGGCCGAGGACTCCAAGCTGGGCCCGT
TCCAGCTGCGCGCCTACAAGCCGGTGTACCTGCTGCCGGCGTTCTGGACCAGCGATCGCA
ACACCACGCCGCATTCGCCGAACCCGGCCAACACGGTCACCACGCCGCAGGTGCTGGACA
GTGCCGAGCTGAAGTTCCAGATCAGTTTCAAGACCAAGATCGCCGAGAACCTGTTCGGCG
ACAATGGCGACATATGGGCCGGCTACACCCAGAGCTCGCGCTGGCAGGCCTACAACGGCG
AGGATTCGCGCCCGTTCCGCGAAACCAATTACGAGCCGGAAGTGATGATGGTGTTCCGCA
ACGGCTACTCGATCGGTGGCTGGCGCGGGCGCATGACCGGCATCGCGCTGAACCACCAAT
CCAACGGCCGCGCCGACCCGCTTTCGCGCAGCTGGAACCGGGTGATGCTCAACATCGGCC
TTGACCGCGAGAACTGGGCGCTGGTGCTGCGCCCCTGGTACCGCATTCCCGAGACCCGCA
GCGACGACAACAATCCGGACATCGAGGATTACATGGGCCGCGGTGATGCGACCCTGACCT
GGAACCGCAACGGCCACGAAGTCTCGCTGATGGCGCGCCATTCGCTGCGCACCGGCAGCC
GCTCGCACGGTGCCCTGCAGCTGGATTACGGCTTCCCGATCAGCAACCTGCTGCGCGGGC
ATGTGCAGGTGTTCGACGGTTACGGCGAAAGCCTGATCGACTACAACCACAAGGCCACCT
ACGTGGGCGTGGGCGTGTCGCTGCTGGAGTGGTTCTGATGCCCGTGACGATCTGGCACAA
CCCGGCCTGCAGCAACTCGCGCGGCGCATTGAAGCTGATACGTGATGCCGGCTTCGAGCC
AGTGGTGATCGAGTATCTCGGCAATCCACCCGATGTGGCCACACTGCGCCAGGTGCTGGC
CGAATCAGGATTGAGCGCACGTGATCTGGTGCGCAGCAAGGAAGCGCAGTTCGCCGAACT
GGGCCTGGAAGGTGCGGACGAGGCCACGCTGCTGGCCGCGATGGCCGAACACCCGCGACT
GATCAACCGCCCCGTGGTGCGCACGGACAAGGGCACACGCCTGTGCCGTCCACCGGAAAC
AGTGCTGGAGATCCTGTAACCCGCCTCGCCGCCGCGTAGCGGAGCGTGTTGGTAGAGTCG
ACTGTTGGTAGAGTCGACTGTTAGTCGACTTCCTCCTCACCCTTCATATGCCTCCGCGGA
AAAGCCCGCACTGCGTGCGATAGTCGACTGACAGTCGACTCTACCCCAGCGCCCTCTTCT
ACCCGGATGCCCTCCTCCCCGGCTGGCTTACAGCCAGTCGGTGATGCCTTCGCGGCGGTA
CACCTCGGCGAACGCGGGGCGCGCCTTCATCAACGTGGCGTGCGCCTTCAGTACCGGCCA
GGTGTCGCTGGGCCTGGGCATGTTGCGCGACCAGCGCATCAGCATCACCAGCATGTAGTC
GACCACGCAGGGCGTGGCGCCCAGCAGGTAGGGGCCATGTGCATGCAGGTGCGCGGCCAC
ATGCTGCCAGGCCGCTTCCAGGCGCTGCCGTGCCATCCCGCGGCTGGCCTCGATGTTCGC
CTCGCCCGCCATTTCGTGTGGATAGAACCAGGCTCGATAGGCCGGCTGCAGCGTATTGGC
ACACCAGAACATCCAGCGGTAGGCATCGGCGCGCTGCGGCGTGCCCAGCGCGGGCAGCAG
GTTGGCGTCCGGATGGCGATCCGCCAGGTACAACGCAATGGCCGCCGCTTCGGTCAGTAC
CAGGCCATCGATCAGCATTGTCGGCACCACACCGGCCGGATTCAGCGCCAGGTACTGCGC
CGACTTGTGCTCGCGCGCGTCGAAATCCAGCAGCACCAGTTCATGCTCGATGCCCAGCTC
GATCAGCAGCCAGTGCACCACCAGCGCGGCGGTACTGGTCGAACCATACAGCGTGGTGCT
CATGCAGAAGATCCTGTACAGGTGGATCAGCCGATTATGCGCCCGCGCGCACGATCGTTG
CTCAGCCGCAGCTGCTCATGCAGGAATCCCGGCGTTCGCCACAGGACATCATCGGCGCGC
GCATCGTACAGTCATGCGTCTTCAGTTCGCAGGCATGGCGCAGGTCCGGGTTGTCCACGT
CCTTGCAGCGCTTGTCCGGCGCCGGCACCATCCGCTGCTCGCAATTGCTCTGGCGGCTGC
CGAGAGAGTCATTCTGCGCCATGCAGCTGCGATAGCCGGCCTGGCACTGCACGCGGCACT
GCGCCGATGCAGGGAAATCCGCGCCTTCGTACGACGCTGGGGTGTTGCAGCCGGCCAGCG
CCAGCAGCATGCCTACCACGATGAATCGATGCAGGGCCATGGACACGTCCTGTGCGAGGG
TGTGCCGACCGTAGCAGAGCAAGGGCTACAGGCGCGTTAATCCTCCCCCCGGATACAACA
ACGGCGCCACACGGGCGCCGTTGTCTGGACCGAAGCGTGCGGGGAGTTACTCCACCACCA
CCGGAATCTTGCCGATGCGGGCCTGCCATTCGCGCGGGCCGGTCTTGTGCACCGATTCAC
CGGTGGAGTCGACTGCCACGGTCACCGGCATGTCCTGCACGGTGAACTCGTAGATCGCCT
CCATGCCCAGGTCAGCGAAACCAACCACCTTGGCGGCCTTGATCGCCTTGGACACCAGGT
AGGCCGAGCCACCCACGGCCATCAAGTAGGCCGACTTGTGCTTCTTGATCGCCTCGATCG
CGGCCGGGCCGCGCTCGGCCTTGCCGACCATGCCCAGCAGGCCGGTCTGGGCCAGCACCT
GCTCGGTGAACTTGTCCATGCGGGTGGCGGTGGTCGGGCCGGCCGGGCCCACCACTTCGT
CGCGCACCGGATCTACCGGGCCGACGTAGTAGATGAAGCGGCCCTTCAGATCGACCGGCA
GTTGCTCGCCCTTGTTGAGCATGTCGACCATGCGCTTGTGCGCGGCATCGCGGCCGGTCA
GCAGCTTGCCGTTGAGCAGCAGGGTCTGGCCCGGCTTCCAGCTGGCCACGTCTTCCGGCG
TGATCGTGTCCAGGTCCACGCGGGTGCCCTTGGACGCGTCGTAGGTCAGCTTCGGCCAGT
CTTCCAGCGACGGCGGGTCCAGCATCACCGGGCCGCTGCCATCGAGGGTGAAGTGCGCAT
GGCGGGTGGCCGCGCAGTTCGGGATCATCGCCACCGGCAGGTTGGCCGCGTGGGTCGGGT
AGTCGTTGATCTTGATGTCGAGCACGGTGGTCAGGCCACCCAGGCCCTGCGCACCGATGC
CCAGCGCGTTGACCTTCTCGTACAGCTCCAGGCGCAGCTCTTCGATGCGGTTGGACGCAC
CACGGGCCTGCAGCTCGGTGATGTCGATCGGCTCCATCAGTGCTTCCTTGGCCAGCAGCA
TCGCCTTCTCGGCGGTGCCACCGATGCCGATGCCGAGCATGCCCGGCGGGCACCAGCCGG
CGCCCATGGTCGGCACGGTCTTCAGCACCCAGTCGACGATCGAGTCGGACGGGTTGAGCA
TGGCGAACTTGGTCTTCGCTTCCGAACCACCGCCCTTGGCGGCGACGATCACGTCGACCT
TGTTGCCCGGCACCACCTTGACGTTGACCACGCCCGGGGTGTTGTCCTTGGTGTTGATGC
GCTTGCCGGCCGGATCAGCCAGCACCGAAGCGCGCAGCTTGTTGTCCGGGTGCATGTAGG
CACGGCGGACGCCTTCATTGGCCATGTCTTCCACGCCCATGGTGGCATCGTCCCAGCGCA
CGTCCATGCCGATTTCCAGGAACACGGTGACGATGCCGGTGTCCTGGCAGATCGGACGGT
GGCCTTCGGCACACATCCGCGAATTGATCAGGATCTGGGCCATCGCTTCCTTCGCGGCCG
GCGACTTCTCGCGCTCGTAAGCGGCGGCGAGGTTCTTGATGTAGTCGACCGGGTGGTAGT
ACGAGATGTACTGCAGCGCGTCGGCGATGGACTGGATGAGGTCTTCCTGCTTGATCGATG
TCACGTCTTGCTCGCTTGCTCGAGGCTGGCGGGGGTAATCCGCCCATTTTACCCCCTCCC
CCGGCCCCGGGGTGGTAGTGCCGGCCGCTGACCGGCAAGATCCCCCCGACGCTCTGTCAC
GCCACGCGCCACTGCGGCGTCCTTGCCCACATGAACGCCGAAACCGCTTTCCAGACCCAC
CGCCCGCGCCTGATGGCCCTGGCCTACCGCCTGCTTGGCAGCCGCGCCGACGCCGAAGAC
GTGGTCCAGGATGCCTGGCTGCGCTGGTCCGGCGCCGACCCGGCGGCCGTCCGCGACCCC
GAAGCCTGGCTGGTCACCACCACCACCCGGCTCGGCCTGGACCGGCTGCGCGCGGCCAAG
CGCGAGCGCGTGCACTACGTCGGCCCATGGCTGGCCGAGCCGCTGGCGGTCACCCTGGAG
CCCGACCCGGCGCCCGGCCCGGCCCAGCTGCATGCGCTGGCCGACAACGTTTCGGTCGCC
TTCCTGACCCTGCTTGAACAGCTCGGCCCCGAGGAACGCGCCGCCTTCCTGCTGAAGGAG
GCCTTCGACCACGACTACCGCGAGATCGCCGAGCTGATCGGCCATAGCGAGGCCAACTGC
CGGCAGCTGGTGCACCGTGCCCGGCAGCGCCTGCAGGCCGGACGGCCGCGCTTCAACGCC
GATGCCAGCCAGCACCGGCAGCTGCTGGCGCGCTTCATGGATGCCTCGCAGCGCGGCGAC
AGCGAGGCGATCCAGGCTCTGCTGCACACCAACGCGTTGCTGGTGTCCGACGGCGGCGGC
GTGGTTACCGCAGCGATCCGCCCGCTGCTGGGCGCCGAGCGCATCGGCCGCCTGTTCTGG
GCCATCGCCCGCCGTGGCGCGGTGCATCCGGCGCAGCTGGGCTATGTCAACGGCGAGCCG
GCGATCTTGCGCTTTGTCGGTGATCGCTTGCACTCGGTCACCACCATCGAGGTGGTCGAT
GGCCGCATCGCCAACGTGTACAGCGTGTTGAATCCGGAAAAGTTGCCGACTATTCAAGGC
GCACTCTCCGATTAGACATACGGACTTGGGCTTGGGCAATCTGTCAGCGCAATGGATAGG
AAATTGACGGCAATGAATCCCAAGAAGCCAAGAAAGAGGATCAAAGTGAACGTCGGCGAT
GTATTTGCCGTACCGCTCAATGAAGTCGAGCTCGTTTTTGGCTATTTGCGCACTTACCAA
GATCCGGACGTAGCGATCCTTCCATTCATTTCAAAGGGCAGAATGCTCCGTGACTGCGAA
CTTCCCACGTTGAAGAGCTTCATGGATGTACTGACTATTCGCACCGGAATTGAAAGAGGT
GATTGGACCAGAATCGCCTCTTTTCCTTTTCCGAACGAAGAATCAACTTGGGCACCACCA
AGAAGGCAACTATCAACGATCCGTCCGGATGTCAGGCTCGTGGTAGTCAAGGGCAACTTT
GTTCCTGCTGAAAAATATGGCGAATGGGACACTCTACCCGTGCTCATCAAAGCCGATACT
GACCAATTGAAAGCGTTGATTCTCACGTCAGCAGCCGAGTTCCAGATTCTCACTTGAGCG
GGATGCACCACGGCTCGATGACACTACAGCAGTCTTTGAGGAGGTCGGCACGCGTATCTG
GAGTCGCACTTGGCCCGTCGGCATTTCGCTTTTGACCATTCGATGTCACGAACAGGGACG
GCACGGCGTCTTTGTAATGAAAGGCGGCCATCGTGGCCGCCGTGGAGCCCCCGATGTCCA
ATCACACTTCTCCCCGCGTCCCCTACACCCGCCTGGCCGCCGAGGCCTTCAAGGGCCTGC
TGGCCACCAGCCAGGCGGTGCATGACAGCTCGATCGATCCGACCCTGATGGAACTGGTGT
TCCTGCGCGTGTCGCAGCTCAACGGCTGCGGCTACTGCATGGACATGCACGGCACGGCGC
TGCGCAAGGGCGGCATCGAGCCGCGCAAGCTGGACACACTGCCGGCATGGCACGAGAGCC
GCTTCTTCGACGAACGCGAGCGCGCGGCGCTGGGCTGGGCCGAGGCACTGACCCGGCTGA
CCGACGGCGCGCCGTCGCAGGCGGCGTTCGATGCATTGGCGCCGCACTTCGATGAGAAGG
GCATCAGTGACCTGAGCATGGGCATCGCGGTGATCAATGCCTGGAACCGCCTCGGTGCGG
GGTTGCTGCCGCCGCTGCCGGCCTGACCCACCCGGCCTTCGACAGTTCATCGGTGCTGCT
GGTAGGTGTCGACCTTGGTCGACACGGTGGATCCACGCCATGCGTGGATGCCGGAGAGTC
GGATCCCTTCGCTTCGCGAAGGGCCCTGACCCGCTGTGGGTCGCTGGGGTCAGAGCCCTT
TGCCGCGCAAAGGGATCTGACCCCAGTGCCGGCCACACGCCTGCACTGACCCCCTCTGCA
CGTATCAGGCGCGCACAATACGCGCATGCCTGCTACCCCCACCGCTGGCGCTGCCGCCGC
GAAGAAGCCCAGCCTGCGCCAGCGCTTCAGGGCGATGCGCAACCTGCCGCCGTTCCTGCG
CATGGTCTGGAAGACCAGTCCCGCGCTCACCCTGGCCAGCCTCGGGCTGCGCCTGATCCG
CGCGCTGCTGCCGGTGGCGATGCTGTACGTCGGCAAGCTGATCATCGACAGCGCCCTGCA
CCTGAGCCAGCACGACGCCGGCTTCCCGCCGCTGGGCGAAGCGCTGTCCAGCGGCGTGCT
GAATCCGCTGCTGGGCCTGCTGGCGCTGGAATTCGGCCTGGCCATCGCCTCGGACCTGCT
CGGCCGGCTGGTCAGCTACGCCGATGCCCTGCTCTCCGAGCTGTTCGCCAACGTCACCAG
CATCCGGCTGATGGAACACGCGGCAACGCTGGATCTGGAGGACTTCGAGGACCCGGACCT
GCAGGACAAGCTGGACCGTGCGCGGCGCCAGACCATGGGCCGGATGAACCTGATGAGCCA
GCTGTTCGGCCAGGTCCAGGACGCGATCACCGTGGCCAGCCTCGCCGTTGGCCTGCTGGT
CTACGCACCGTGGCTGATCCTGCTGCTGGTGCTGGCACTGGTGCCGGCCTTCATCGGTGA
ATCGCACTTCAATGCGGCCGGTTACAGCCTCAACTTCCAGTGGACGCCCGAGCGCCGCCA
GCTCGACTACCTGCGCCAGCTCGGTGCCAGCGTGGAAACGGCCAAGGAAGTGAAGATCTA
CAACCTGCACCGCTTCCTGGTGGAACGTTACCGGCGGCTGTCGGTGGCGCTGTTCCAGGC
CAACCGTGCACTGGCCCGGCGCCGCGCGTTCTGGGGCACGCTGCTGGCTGCGCTGGGCAC
GCTGGGCTACTACACCGCCTACGCCTACATCGCTTGGCGCACGGTACGCGGCGATTTCTC
GATTGGCGACCTGACCTTCCTTGCCGGCAGCTTCCTGCGCCTGCGCCAGCTGCTGGAAGG
CCTGCTGATCGGCTTCTCGCAGGTGGCCAGCCAGGCGCTGTACCTGGACGACCTGTTCTC
GTTCTTCCAGATCGAGCCGGAAATCCACTCGCGTGAAGGCGCCATACGCGTGCCGCAGCC
GATCCGCCAGGGCTTCGTGTTCGAGAACGTCGGCTTCCGCTATCCCGATGCCGAACAGTG
GGCGGTGCGCCACCTCGATTTCCAGCTGCAGGCCGGCGAAGTGCTGGCCCTGGTCGGCGA
GAACGGCGCGGGCAAGACCACGCTGGTGAAACTGCTGGCACGGCTGTACGAGCCGGACGA
AGGCCGCATCCTGCTCGACGGCCGCGACCTGCGCGACTACGACCTGGACGACCTGCGCGC
CAACCTCGGGGTGATCTTCCAGGACTTCGTGCGCTACAACCTCAGCGCCGGCGAGAACAT
CGGCGTCGGCCAGGTCGAGGCGATGGACGACCAGGCACGCATCGCCGATGCCGCGCGGCG
AGGCATGGCCGAGGAAGTGATCGACGACCTGCCCGGCGGCTACGACCAGCTGATCGGGCG
CCGCTTCAAGCAGGGCGTGGACCTGTCCGGTGGCCAGTGGCAGAAGATCGCCATTGCCCG
CGCGTGGATGCGCAATGCGCAGGTGATGATCCTGGATGAGCCAACGGCAGCGCTGGACGC
GCGCAGTGAGTTCGAAGTGTTCCAGCGGTTCAGGGAGCTGGCGGATAATCGTACGGCAGT
GCTGATTTCCCACCGTTTCTCTTCGGTACGCATGGCCGATCGCATCCTGGTGCTGGCCGA
TGGCCGCATCGAGGCCAGCGGCACCCATGCGCAGCTGATGGCCCAGGGAGGACGGTACGC
CGAGCTGTTCGAGCTGCAGGCGGCGGGTTACCGCTGAGAACGCCTCTCGTTCCGCCCAAT
GAGAACCCATCTCATTTGAGATAGAATCAACCCCGACGACTTTCGATAGATACGCCCATG
TCCTCCGCTTTCGGCGCCGAAACGGTGCTTGAGGTCCGTCACTGGACCGATGCCTACTTC
AGTTTCACCACTACCCGCGACAGCGGCTTCCGCTTCGAGAACGGCCAGTTCGTGATGATC
GGCCTGGAAACCGAGGCACGGCCGCTGCTGCGCGCCTATTCCATCGCCAGCGCCAACTGG
GAAGAGCACCTGGAGTTCTTCAGCATCAAGGTGCAGGACGGCCCGCTGACCTCGCGCCTG
CAGCACATCAAGCCGGGCGACAAGGTGCTGGTCGGCAAGAAGCCCACCGGCACCCTGCTG
ATCAGCGACCTGCACCCGGGCAGGAACCTGTACCTGCTGGGCACGGGCACCGGCATGGCG
CCGTGGCTGTCGGTCATCAAGGACCCGGAGACCTACGAGCGCTTCGAGAAGGTGATCCTC
TGCCACGGCGTGCGCTACGAGAAGGATCTGGCCTACCGCGATTACTTCGAGAAGGAACTG
CGTGAGCACGAGTTCCTGGGAGAGATGATCGGCGACAAGCTGCTGTACTACCCCGCGGTC
ACCCGCGAGCCGTTCGCCAACCAGGGCCGCCTGACCCAGCTGATGGAAAGCGGCCAGATG
CAGCGCACCCTCGGCCTGCCGGAGCTGAGCCCGGAAAACGACCGCGCGATGATCTGCGGC
AGCCCGCAGATGCTGGCTGATCTGCGCAGCGTGCTCGATGCCCGCGGCTTCCAGGTCTCG
CCGCGCATCGGCCAGCCGGGCCACTACGTGTTCGAGCGCGCGTTCGTCGAGAAATGATCT
GCAACGGCAGCCGGCCGCCGGCCGGCTCTCCGTGCGCTCCGGGATTGCCGGCCAGCGGCC
GGCACTACCCCCTTCACAGCAGCGCTTCGATCGCGCTGCGCAGCTGTTCCGGCCTGGTGG
TTGGCGCAAAGCGCGCAGCCACCCGCCCCTGGCGATCGACCAGGAACTTGCTGAAATTCC
ACTTGATGCGGGCGCTACCCAGCAGGCCGCGCTTCTCGCGTGACAGCCATGCCCACAACG
GATCAGCCCCCTCGCCGTTGACCTCGATCTTCTCCGAAAGCGGGAAGCTGACCGGATAAT
CCAGCGAACAGAACTGGCGGATCTGCGCGGCGTCCCCCGGCTCCTGCGCGCCGAACTGGT
TGCATGGGAAGCCGATCACCACCAGGCCACGCTCGCGATACTCCTGCCACAGCTGTTCCA
GCCCGGTGTACTGCGGGGTGAAGCCACAGCGGCTGGCGACATTGACCAGCAACAGCGGGT
GACCCCGGTACCCGGCGAGGGCCTGTGGCTGGCCGTCGAGGTCGCGGAAGCTGAAATCGT
AGGCAGTGGTCATGGCGGTGAACCGTGGGCGGTGAATGCATGGTACCCGCGCCCGGCCGC
GGCAACATGCCTTTTGACACAAGTGCGGGCGCCGCCGGCCGGGTTACCCTCGGGCCCTTG
TTTGCCTTACCGGAGTTCCTGCCTTGACCACCCGCCTTGCCCTTGCCGTGGCCATGTCCC
TCGGCCTTGCCCTGCCCGCCTTCTCGGCCGGCGCCGCCACCCCGGCCGCCAGCAGCACCG
CCCAGCAGGCCAATCCCTTCTTCGCCGAAAGCCCGCTGCCGCTGCACTTCCCGCAGTTCG
ACAAGATCAAGGACAGCGACTTCGCCCCGGCCTTCGACGCCGGCATGGCGCAGCAGCTGA
AGGAAGTGGAGGCCATCGCCAACAACAAGGCCAAGCCGACCTTCGACAACACCATCATCG
CCCTGGAAAAGAGCGGTGATGTCCTCGACCGCGCGACCACCGTGTTCTTCAGCCTGGTCG
GTGCCGACACCAACGACACCCGCAAGAAGCTGCAGGCCGACTACTCGGCGAAGTTCGCCG
CGCACAGCGATGCGATCGCGCTGAACGGCAAGCTGTTCGCCCGCATCCAGGCGCTGTATG
ACACCCGCAGCCAGCTGAGCCTGGACGCCGAAGGCGTGCGCCTGGTCGAGAAGTACTACG
ACAACTACGTGCGCGCAGGCGCCAAGCTGTCCGACGCCGACAAGGCCAAGCTGAAGGAGA
TGAACGCCGAGCTGGCCAACCTGGGTACCAAGTTCAGCCAGAACGTGCAGTCGGAGGTGA
ACGCTTCGGCGATCACCGTCGACGACGTCAAGCAACTGGACGGCCTGTCCAAGGAGCAGA
TCGCCGCCGCCGCCGAAGCCGCCAAGGCCCGCGGCCAGGACGGCAAGTACGTGATCACCC
TGCTCAACACCACCGGCCAGCCGCCGCTGACCAACCTGGCCAACCGCGCCCTGCGCCAGA
AGATCTACGAAGCATCGGTGAGCCGCGGCAGCCGCGGCGGTGAGTTCGACAACACCGCTC
TGGTCTCCCGCATCATGCAGCTGCGCGCCGACAAGGCCAAGCTGATGGGCTTCCCGAACT
TCGCCGCCTACAACCTGACCAACCAGACCGCCAAGACCCCCGAAGCGGTCAACGCGATGC
TGGGCAAGCTGGCCCCGGCCGCGGTGGCCAACGCCAAGCGTGAAGCCGCCGACCTGCAGG
CGATGATCGACCAGGAACAGAAGGCCGCTGGCAAGCCGACGTTCAAGCTGGAACCGTGGG
ACTGGGCCTTCTACAGCGAGAAGGTGCGCCAGGCCAAGTACAACTTCGACGAGTCGCAGC
TGAAGCCGTACTTCGAAATGAAGAACGTGCTGGAGAACGGCGTGTTCTACGCCGCGGGCC
AGGAATTCGGCCTGACCTTCAAGCAGCGCACCGACCTGCCGGTCTACCACGATGACGTCA
CCGTCTACGACGTGTTCGACGCCGACGGCAGCCAGCTGGCGATCTTCATCTTCGACCCGT
ATGCACGCGCCTCCAAGCGCGGTGGCGCGTGGATGAACTCCTACGTCTCGCAGTCCAAGC
TGACCGGCTTCAAGCCGGTGGTCGCCAATCACCTGAACATTCCGAAGCCGCCGGCCGGCC
AGCCGACCCTGCTGACCTGGGACGAGGTGAACACCACGTTCCACGAGTTCGGCCACGCCC
TGCACGGCATGTTCTCCAACGTGAAGTACCCGTACTTCTCGGGCACCTCGGTGCCGCGTG
ACTTCGTCGAGTTCCCCTCGCAGGTCAACGAGATGTGGGCCGACAACCCGGTCATCCTGA
AGAACTACGCCAAGCACTACCAGAATGGTTCGGCGATGCCGCAGGCACTGCTGGACAAGG
TGCTGGCGGCAGCCAAGTTCAACCAAGGCTTCGCTACCACCGAGTACCTGGGTGCGGCCA
TGCTGGACCAGCGCTGGCACCAGATCGGCGCCGACCAGGTGCCGGCCGCCAAGGACGTGA
TGGCCTTCGAGCGCGCCGCGCTGGAGAAGGACGGCATCTACTACGCGCCGGTGCCGCCGC
GCTACAAGACCCCGTACTTCAGCCACATCATGGGCGGCTACTCGGCCGGTTACTACGCCT
ACATCTGGTCGGAAGTGCTCGACGCCAACACCCAGAAGTGGTTCAAGGACAACGGCGGCC
TGAGCCGCAAGAACGGCGACCACTTCCGCGCCACCCTGCTGTCCAAGGGCGGCAGCGTCG
ACGCGATGCAGCTGTTCCGCGATTTCGCCGGCCACGAGCCGCAGATCGAACCGCTGCTGG
AAAAGCGTGGCCTGACCGGCGCCGGCAACTGATCGCCCGCGCAGTAGCCTGAAACGAAAA
ACCGCCCGGGAAACCGGGCGGTTTTTTTGTTGGGACATCCACGCATGGCGTGGATCTACT
GGTGGGTGCCGACCGTTGGTCGGCACGATCCATTCGCGCCACGAACCCCGGCATCATCGA
TCCACACATGACGCACTCCAGTAGATCCGCGCCATGCGTGGATGCGCTTCCAGATCAGCG
CCGAAACAGTCGCTCCCACCACCGTCGTTTCGGCGCACCGGGCGCGGCAGCGGCAGTCGA
TGCGACATCCGGGTGCGCTGCCACGAACTCCGCCAGCTGGGCCGCCGCGGCTTCCGCATA
AAGGATCGCGCCGTCCGGCGCGCAGTTCAGCAGATTGCTCAAGCTGGTCGATGCATTGAG
ATCCATCGGGTTCGGCTCGACCACCTCGCTGGCCTCCAGCAATCCGCATCCGCTGGCGAT
CGCTTCATCGACAACACGCCAGAAAACGACCAGGCGTCCATCGGAGAACAGCTCCTCCAG
GCGCGCAGCAAGTGCGCTGTCCACTGCATAATCAGCGCGTAATTGCTTCAGCCGGGCATG
CGTGATGAACACGCCACCACCATAGTTTTCACGTAGATGGTTGCCGGCGGCAGCATCCGC
CCACTGCAACGGCACCAGTTGCCGCCAGTCCGCGAAATACCGGGCGACCGCCGGATCGTC
GATGAAAAACGAAAGGGCGCTCCCGCGGAGATAGTGATACCGCCGAAGGTGGCCGGCCAC
GATCGCCAGGTACAAAGCGTGCCCCTTCTCGAAAGGCACGTCGGCGCTGATCGAGCGAGC
CTCGTCGATGCGTTCCTGCAACTGCTCCATGTAGAACGGCTCGATCCGGAACCGCTGTTG
CAGCGCCTCGACCAGCGTCACGTCCTCCAGAGCACGGAAATAGATGTCACGGATCTCCGA
ATCCGCGACTGGATGGTAGGTGATGTCCCAACCCATGCTGCAACGCCTTCAGGAATGCGG
TAACCCCGCCGACCCAACAGCGTAGCGTCGACGACGCCCACGCGCGGAGCTGACCGTGCA
ACACACGGATTTGGCGTCAGTAAGTATCGCATCCGGCCTGATCTACCCCTGCGCACCCTC
AGCGTGGCGCCACGTACCCACCCGGTACGCCTTCCGGCGACAGCACCAGCTGCCACAGCT
GCGCGTGCCGGCAGCGGAAGGTGGCCATCGATCCGGCCAGGTAGAACCGCCACATGCGGC
GGAAATGCTCGTCGTAGCGCGCGTCCAGCTGCGGCCACGCCGCTTCCACGTTGCGTCGCC
AAGCCTGCAGGGTGAGGTCGTAGTCGGTGCCGAAGTTGTGCCAGTCCTCCAGCACGAAGC
GCCCTTCGAACGCCTTGCTGATCTGCACCGCCGACGGCAGCATTGAATTGGGGAAGATGT
AGCGCGCGATCCACGGATCGGTGCGATGCCGCGAGATGTTGGTGCCGATGGTGTGCAGCA
GCAGCAACCCGCGCGAAGACAGGCAGCGCCTGGCCACCTCGAAGAAACTGGCGTAGTTCT
TGTCGCCGACATGCTCGAACATGCCGATCGAGAAGATCGCATCGAACGGCTCATCCAGTT
CGCGATAGTCCTGCAGGCGGATCTCGATCGGCAGGCCGGCGCACAGTTCGCGTGCGAACC
CGGCCTGTTCCTGCGAAATGGTCACGCCGACGCCGGTGACGCCGTAGCGCTCTGCTGCGA
ACTTCAGGGCTTCACCCCAGCCACAGCCGATGTCCAGCACACGCTGCCCGGGGCGCAGCC
CCAGCTTGCGGCAGACCAGGTCCAGCTTGGCCTCCTGCGCGGCATCGAGATCACCGGCAT
TGCGCCAGTAGCCGCAGCTGTACACCAGGCGTTGGCCGAGCATGGCCTGGTAGAGGTCGT
TGCCAAGATCGTAGTGGCGGCGGCCCACTTCGTAGCTGCCCTGCCCGACCTGCAGGTTGA
ACAGGCGCGCCTTCAGCGCATCGGCCACTTCGCGCCAACCGTGCACCCGTTCATCCAGGT
GTGCCTGCATCAGGTGGACGAGGAATTCATCGAGGACGTTGGCATCCCACCAACCGTCCA
TGTAGCTCTCGCCGAGGCCGAGCGAGCCGTGCGCCATGACCCGCGCGAAGAAACGCGGGT
CATGCACCTGGATGTCCTGTGGCTGGGTGCCGCCGATGCGGACCCCGGCTTCCTGCAGCA
GGCCGGCGACCCGCTCCTGCAACCCTGTATCCACGCCACCTCCTCGACTGCGGTCAACCG
CGTGCGAACAGCTCCACGTAGTCCTTGGCCACGTGCGGCAACAGCACCGCCGCCGGTACG
TCGGCGGTCTGGGTGCCGTCCGAGTATGGACCCACCTGGTACGGCGGGAAAACAAAGCGC
AGCGCGGTGATCTGCCCCTTGTCGTTGGTCAGCGGCTGGAACTGGCTGAAATTGTCGGCC
TGGGGGCCAGTACCGTCGGCGATCATGCGCGATGCGTTACGCAGCGATTCCTGCAGCTGG
GCCGGGTCCATGTCCTCGCCACTGAGGCGGGTGGCCACGCGTTCGCGCAGCTGGTCGGCG
ACGAAATCACTGATCGCCTTCCAGCCCTTGGCATCGGCCACCAGCTTGTCGGCACTGAGC
ATCTGCTGCTGCGCCGGCAGCCATACGAAACGCGCCACCAGCGGCTCGCCGTGGGCGCCA
CCGGTATAGCGGCTGCCATCGGCACTGACCACCACCAGCTGCGGCGTTTCCAGCAGCTTT
TCGAAGCTCAGCGACAGTTCGTAGGGCATGGTCGGCTTGTCATTGCCGAGCCCGTCCAGT
GCCTGCTGCAGGTCGCTGCGTGCGCTGGTTGCGTAGTTCTGCAGCGCGCGCGCCAGGCCC
GGGTAGCGATCGATGCCGGCCGGGTAGCTGATGCCCACCACTTCGCGCTCGTTGTTCTCG
ATCACGTCGCGCAGGTCCAGCGGCGCTTCCGTGGCCGGCGTTTCACCTGCGGCAGTGGCC
TCGGCGGCGGGGGCCGCGTCGGTCGCCGGTGCCTGCTCGCTTTCACGCTGGCAACCGGCC
AGCAACAGCACGCCCACCACGCCGGCCAGCACGCTGCCGTGCAATGGCCGGTTGTTTCCA
ATCTTCATCGGGATCCCCTGTTCATGTTTGTACATCATCGCCTGCCATGGCTGAAGCGTG
GCCCGCTGGCATTCAGCCAGCGAGCAGGTCGTGGTACTCCTCGTGCCGCTGCAGGAAGGC
CTCGGCGTAGGAACATGCCGGCACCACCTTGTACTTCTGCTCGCGGGCAAAGCGCAGTGC
CACGCGGGTCAGCTCACCTGCGATGCCACGGCCGGCAATCGGCTCGGGTACCTCGGTGTG
GGTGATGACCATGCGCCTGCGTTTGATCTGGTAATCGAGCACCGCCAGCTGTCCGCGCAC
ACGGGCGGTGAAGCGATGGTTGGCCAGGTCGTGTTCGACCTCATAGGCCAGACCGGGGGG
CGTGACCGAAGCCATGGAACTGTCTCCTGCGGCGACTGCGTGGATGGTGCGCAGCCGGGC
GCCATGATCGCGTGAAGCCTGAACAGGGGCAAGTCCAATCCATTCACGTCAGTTTTCGAC
CCTCAAGCTGGAGCGAGGACGGCCGCTATCGCCTGTGGAGGGGTACGGCCATGCTGGCAC
GGCCCTTGCGACCGTTGATCATGCGCACCACCGCGGAGGCTCCGATGCACCCCAGCGATT
CCCATTCCGACACCGACCGCGCCCTGCTGGAGGGCCTGCTGCAGCTGGCGGTGGAAGGGC
AGACCGAAGATCAGGATTTCCAGCGCATCGGCGAAGAGGTATTCGCCCGCCTGCTGGACA
CCTACGGCCAGCAGACCCGCGCCTGACCAGGAGCGGGTCCCTGCCCCAGGGGGCGGATCC
AGTGGATCCGACCCCGGCCCCTCAACCGCCGCCGAGGCGGAAGGTCGGGTTGGAAAGCTC
GCGCAGGAAGTGGGTGAAGATGCTCGGCTGCATGGCCAGCATGAAGATCACACCGAACGC
CGCGCCCGCCAGGTGGGCGCTGTGGTTGATGCGATCACCACCGCGCTTGTCCATCCAGAT
GCTGTAGCCCACGTAGAACGCGGCATAGACAATGGCCGGTGCCGGGATGAAGAACACCAG
GATGATCGACCACGGCTTGATCAGGATGAAGGCGAACAACACCGCCGACACCGCTCCGGA
CGCGCCCAGGCTGAGGTAGTTCGGGTTCTTCTGGTTCTTCAGGTAGCTGGGCAGGATCGA
GACCAGCAGCGCACCGATGTAGAACGCCGGGTAGGTCAGGTAGCTGCCGGTCAGCTGCAC
CATCACGCTCTCGATGAATCCCCCGAAGAAGAACAGGGTGATCATGTTGAAGATCAGGTG
CGACCAGTCGGCGTGGATGAAGCCATAGGTCACCAGCCGGTCGTACTGGCGGTGACGGTC
GATGGCCGGCGGCCACAGGATCAGGCGGTCGGCCAGCTTGCGGTTGTTGAACGCCATCCA
CGACAGGAGGGCGGTGATGGCGATCAACAGCAGATTGACGGGGGTCATGTCAGGCTCAGG
CGCTACGGTAGTTGTCGACCATACGATAGCGTTTCGCGTACCAGCCGAAGGCCAACGCCG
CAACGAAGGCGAAACCGGCGAAGAAGAACATCAGGAATGCCGCCTCGCTCAGGCCCGTAC
TGGCGATCTTGTGGGTCACCGCATCGTTGCGCACGGCAGCGTTGGACAGCAGCACCCACA
GGTTGCCGATGGTGGTGGTCAGGTTCCAGAAGCTCATCACCACGCCCTTCATCGCCTGCG
GCGCCTGGCTGTAGGCGAACTCCAGGCCGGTGGCCGAGACCAGCACCTCACCGAAGGTCA
GCAGCGCATACGGCAGCATCTGCCAGAAAATCGACATGGCATTGCCACCATCCATCACCA
CCTGGATGCCGCCGACCACGATCCAGGCCAGGCCGCTGAAGGCGATGCCGGCGGTCATGC
GGCGCAGTGCGGTCGGCTCGAAGCCGAAGCGGCGCAGGGCCGGGTAAAGCACCAGGTTGT
TGAACGGAATCAGGATCATCACCAGCAGCGGATTCAGCGCCTGCATCTGCGAGGCGGTGA
ACCAGCTCGGCATCTGCATCTGCTGGCCCTGCAGGACCCAGGTCGAGGCCTTCTGGTCGA
ACAGCGAGAAGAACGGCGTGGTCAGCGCGAAGATCACCAGCACGCGCAGCACGGAGCGCA
CACCTTCCACGGCTTCGGTCGGGTGCAGGCCACGGGCGCGATCGAGCTGCAGCCAGGTGC
CACCGCCAATACCGGCCAGGATCGACACCAGCGCCAGGCACAGGCAGATGACGATGCCCA
GCGAGCCAACCAGGCCGAACGAGGCCACTGCCAGCACCAGGCCGAGCACGGCGATCACCA
GGCCCGGACGGCCCTGGCCGGCCACGCGCGTGGTCAGTGCGGTACGCACCACGTTGGCGA
ACGAATGCGGGTCCTTCGGCGGCAGCGGTACCAGCACGTAGCGCTTGCGACCCAGCCAGA
ACACGAAAGTGGCGATGAACATCAGGATGCCCGGGATGCCGAACGCCCACTGCGGGCCCC
AGTTCTTCAGCACCAGCGGGATCAGCAGCGAGGCGAACAGCGAGCCGAAGTTGATGATCC
AGTAGAAGGCGTCGAAAACGATCTTGGCCAGGTGCTTGTTGCTCTGGTCGAACTGGTCGC
CCATGAACGAGGCCACCAGCGGCTTGATGCCACCGGCACCCAGCGCGATCAGGCCCAGGC
CGAGGAAGAAGCCCTCGCGGCTGTTCTCGAACAGCGCCAGGCACAGATGGCCGGCACAGT
AGACCAGGCTGAACCAGAGAATGGTGTGGTACTTGCCGAAGAACCTGTCGGCCAGCCAGC
CTCCGAGCAGCGGGAAGAAATACACGCCGATCATGAAGCTGTGCATGATGTCCTTGGCTT
CACCGGCACGGCCTTCCGCAGTGATTTCCTGCAGCAGCAGCGAGGTGATCAGGAACTGCA
CCAGGATGTTGCGCATCCCGTAGAAACTGAACCGCTCGCAGGCCTCATTGCCGATGATGT
ACGGGATCTGGCGCGGCATCTTTCCCTGGCCGGCGATGGGGGCAACTGCGTCGTGGCTCA
TCCTGTAAGGCAATCCTGCAAAGCGAAAGGCGCAAGGTTACCGGAAGCGGGGCTTGCGAA
GCACGCTGCAGGGCTGCATGACAACGGTGCCAATCCGTGGCAGGCAACGTCACTACATGC
CGGAAGTCACGGCACCTGCACGACAAAAGCGTAAACTTATCGTTATGCGCCCCCTCGCCC
ACGCCCGTCTCCTGCTCAGCTGTCTCGTGCTGCTGCTGGCGTTGCAGGCACAGGCGCGGC
CGCAGGCACCGGCCGCCGCCAGCGGTGAGGCCGAGCCCCGGCAGCTGACCGTGGCCGCGC
TGGAATTGCCCAGCCGCGATGATGCGCAGTGGAAGCAGCGCCGCGAACAGGTGGCGCACC
TGCTCACCGAGCTGCAGCCGGACGTGATCTCCGTACAGCAGGTGCTGCAGCAGCGGGGCC
GCAATCCGGCCTGCTGGCTGGCCAGCCGGCTGCGCTACAGCTGCGACTTCGTTACCGCCG
ATCCGCCCAGCCAGCCGTTGCGGCACGGCAACGCGATGCTGACCCGGCTGCCGGTCAGCG
AGGATGGCGTGACCCTGCTGCACCCACCCGGCACCTTCAGCGCCGCCGGCATGATGCGGC
TGAAGCTGGGCCAGGCGCTGGTCAACATCTATGTGGCACGGCTGCGCCCGGACCCGGACG
AGGCCACTGCCCGCCAGCACCAGACCAGCGACCTGATGACCTGGATCGGCGCCACCGCCG
AGGGCATGCCCAGCCTGATCGCAGGTGATTTCTCGGCAACCACCGTCGAGCTCGTGCGCA
GTACCCCGGGGTTCCAGCCGGCCCGGCGCAATCCGGGCGGCCGCCCCGAGCCGCCGGCGG
CCAGCGGCGGTGGCGCCAGTGGTCATGGCCTGGACGTGCTGTTCCAGGTCAAGCACTTCG
GCGGCATCCGCCAGCAGCCGATCCTGCTGCCGGCCGACGGTGACCTGCCGGGCCTGCGTC
TGGGCGTAATGGCCACCCTGCGCCTGCAGGGCGATACGGCCACGGCCGAATAGGTAGTGC
CGGCCGCTGGCCGGCATTCCAGGGCTGCCGGCCAGCGGCCGGCACTACCAATGCGGAAAA
CAAAAAGGCCGGGGTCTCCCCCGGCCTTTTCATTTCATCCAGCCAACGAGATCAGGCAAT
CGCTTCCTGGTAACGGCGCTCGACTTCGTTCCAGTCGATGACGTTGAAGAACGCGCCGAT
GTACTCCGGGCGGCGGTTCTGGTACTTCAGGTAGTACGCGTGTTCCCACACGTCCAGGCC
GAGGATGGGAGTGTTGCCTTCCATCAGCGGGCTGTCCTGGTTGCCGGTGCTCTCGACCAC
CACCTTCTTGTCCGGAGTCACGCTCAGCCAGGCCCAGCCGCTGCCGAAACGGGTCAGCGC
TGCCTTGGTGAAGGCGTCCTTGAACTTGTCGAAGCCGCCCAGGTCCTTGTCGATGGCCTT
GGCCACGTCGCCCACCGGGTTGCCGCCCGCGTTCGGTGCCATCACGGTCCAGAACAGCGA
GTGGTTGGCATGGCCGCCACCGTTGTTGCGCACCGGACCCTGCAGGTTCTCCGGCAGCGA
CTTGAGCTTCTTCACCAGTTCTTCGACCGGCAGGTCAGCGTACTCGGTGCCTTCCAGCGC
CGCGTTGACGTTGTTGATGTAGGTCTGGTGATGCTTGGTGTGATGGATTTCCATCGTCGC
CGCATCGATATGCGGTTCCAGCGCGTCGTAGGCGTAGGACAGCTTGGGCAGGGTATAGGC
CATGATGCATCTCCTGATTGCGAGGGCACCCGACGGTGTCGGGCGTTGCGCGGTGAATGA
TGGGGACAGACCACCAGATTACCAAGGGGGATGTAAAGGAAATTGCGTCCTGCCGGTGAG
CACGACGGCAATTGTTACGCAGCGGTGACGCGGCGCCGTCCTCATGCACCGTGCAGCGCG
CAGGCGCTACAGTGCGAGCACCACCCTCGCCCGCTTCCTTGCCCATGCGCAACCCCCGGC
TGCTGATCACCGCCATCGCCCTGCTGCTGCTCGGCCTGGTCGTCAACCATTTCATGCAGC
GCCCGCCGGCGCCGCAGTTCGCGCCGGACCTGCAGGGTGCGACTGCCGCGCGCGCACCGG
CCACGGCCACGCCCGGCAAGGGCAACGGTCTGCCCGCCTTCCTGCCCGCCGAAGCCCTGC
AGACGATTGCGCTGATCCAGCGCGGCGGGCCGTTCCCGCACCGCCAGGATGGCAGCACCT
TCGGTAACCGCGAACAGCAGCTGCCGCAGCGTCCGCGCGGTTACTACCGCGAATACACCG
TGGACACCCCCGGCGCGCGCACCCGTGGCACGCGCCGCATCGTCACCGGCGGCGATCCGC
CGGAGGCGTGGTACTACACCGACGACCACTACGAATCGTTCCGCAGCTTCACCGTACCGG
CCCAAGGAGCGCAGTGATGAGCCACGACGATTTCGGCCTCGGCCTGCATGACATCAACAA
TGCCGGCGTCTACGCCATCGACAGCGACGACATCGGCGCACTGGCCGCAGCGATGCGCGA
TGCCGGCCTGAAGGTGATCCGCATCGACCTGGAAGGCGTCGCCGACAAACGCACCCTGCT
CGCCCGGCTGGCGGCGCAGCTGGATTTCCCGGCTGGCTTCGGCGGCAACTGGGATGCACT
GTCGGACAACCTGCGTGATCTGCAATGGCTGCCGGCCGACGGTTACGCGCTGTTCCTGGC
CGACGTGGATACGTTGCGCGCCTCCACACAGAAGGATTTCGACACGTTGCTGGACGTGAT
GGACGAAGCCAGCCGCGACTGGGTCGGCCGCGACGTGCCGTTCTGGGTGTTCCTGTCGCA
GAGCGCGTAGGGCAATGCCCTGGTAGAGGCCGACCTTGGTCGGCGTTCCTGTGCCAACCA
AGGTTGGCACCTACCCAAACGCGAGCCGGCCAGGGCGTGGCGCGCCCCTCGCCTACCGGC
TCCCGTTATCTTCCTGCAGCTCTTTCTTGAACGGAATGTCCGGCGGCGGCCGTGCCACCG
CCGGCTGGTCCTGCATGTTCGGATTGGTGAGGCCGCAGCCGCCACCCGCCTGCAGGATCG
AGATCACGCAGGAGATCTTCGTACCGGTGCCCGGCAACGGAATCTCCATCGACTTGATGC
CCTTGCGCACCCAGTCGGCCAGCAGTGATTCCTGCGGCACCCAGTACTTGTCGAACGAGG
TCGGCGTGTAATCGTACGGCGGTCGCTTCAACCAGGTGCCAGACTGCGCGATGCGCTCCT
TGCTCCAGCCATCGTTGGCGCCACCAGGGGCACCACGTTCGGCGTGACCGCCACCTTCCT
GCCCCGGCACGCGCACGCTGCCGTCGGCATTGAACAGGCCATTGTCCTTGCCTGCGGCAC
TGGCCTGGCTTGCGCCCCTGCTGGCGCCGTCGTGGTTGCGGCTCGACGCGCCCCAGTCGT
CGCCCTTGGCAGGCGTAGCCCAGTTGCCCGGGTTGGGAGCCGGACGCGCGCCGGCCTGGG
CCGGTGTCGTGCTGGAGGCGGATGGCCGTGGCGTGCTGCTGTTGGCCTGGGTTGCAGTGC
TACTGGCCGCAGACGCCGGCGTTGCCGTTGGCGCGCTGCCACTGGACGTTGAAGGCGCCG
CCGCGGGTGCCGACGCAACTTCGCGCTCGCGCACCTGCAGGTCACGGCCTGCCGGCGCAC
GCACGGTCGGCTCGCGCCCGGCCACAGCAGCCATCCGTACCTGCGGATCGACCACGGCCT
GCACTTCGCGCTCGCGCACCTGCACATCGCGCTGCGGCACACGGACCTGTACATCGGCCG
TGCGCAGCGGCTGCGATATCGCCGGTGCATCGACCGTACTGATTTCACGCTCCTGCACCG
GGATGTCACGCAGCTGCGGCGTCCGCACCGCGATCTCCGGCGCACGCAGTGCGGCCGGGG
CCGGCGGCGCCTGTACCGGCTGCACGCTGCGCTCGCGCACCGTCGGTACCGTGTCGCGCG
GCACGATGCTGATCTCCGTGCGCGGCACGCTGACAGGTGGCACCACGAAATCCGCACTGG
CCTCGGCTACTTCGGTGGCCTGCACCGGAGACGGCGGCGGTGCCGCGACCGGCGCCGGCT
CGGATTCGGCGGGCGGCGGCGGCACGCTGGCCACTGCAGCCGGAGCGGGTGCGGACGCAG
CTGCCGACGCGGACGCCGGACGCGGCTCAGGCGCCGTTGCGGCCCCTGCGTTCTGGCCAG
CTGCAACCTGGCCCGGCGGTGCAGCGGCCGCCGCTTCCGCACCTGGCTGATCGCCACCGC
CCTCCTGGGTAGCGCGACCGACGAACTCCACCTGCACGCGCTCGCCCTCGGCGCCTTGTT
CTTCCGGTGCCGAGGTGCGGATCACTGCCACCCATAGCAGCAGCACGAAGAACAGCAGAT
GCAGCAGCGCACTGGCCAAGGCCGAGACCCAACGCATCCAGCGCTGGTCGCGCGGCGCAG
CATCCCAGTCCTGCCAGAACAGACGGCGCAACGCTTGCAAGGGTGACAACCGGGGCAACT
GCCCGGGTGGCCCCGGCAGCGGACGCGGCAGCAGCACCGCGATCAACTCGCTGGCGTGCA
GCGGCCTCGGCAACGGACCGAGCGAGCGCAGCCACAGCGCCCAGCCATACGGCAGGCGCG
TGGTTTTCTCGAGGACGGCCCTGGGCTGCTGGCGGGCCAGCAGCAGGTCGATGAACTGCT
CGGCCCGGGTCAGAGGCACGCGTCAGCGATCAGGCGGCGTTGCCGCGAGGGATATACGGC
GCGTGGCCACTGTCGTGGTCGGTCGCGTCGCGCACGGCGGTCACGCCCGGCACGCGGCCC
ATCAGGGTCTTTTCAATGCCCTGCTTGAGGGTCACGTCGGCCATGCCGCAACCCTGGCAA
CCGCCACCGAAGCGCAGCAGCACCACGCCTTCGGCCGAAACTTCCTGCACGGCCACCTTG
CCGCCATGCGAGGCCAGCTGCGGATTGATTTCGTTTTCCACCACCCAGTGCACGCGCTCG
ACCAGCGAGGCGGCATCGCCGGGCGCTTCGCCCTTGATGCGCGGTGCCTTGATGGTCAGC
TGCTGGGTACCGGCACTGCCGGCGACGATGTCGATCTCGGCGCCATCGAGCCAACCGACG
CTGCCAGCATCAACATAGAGCGTGAAACCGTCGCAGTCCACCGCCCACTCGTCGCCGAGC
AGGTCGGTCGGTTCGGCGAACTCCAGCCGGGCGTCGGCGCGCGGGGTGCCGGGATCGACC
GCGCTCAAGCGCACACCCATGCCGGGCACGCCCTCGCGTTCGATCAGCTTGCGGAAATGG
GTCTGGGCAGTGTCGGAGATCTGGATCATCAGGCTATTCTAGCCAAGTAAGCGTCAGCCG
CTCATTCGATTTATACACCGTCCGGCGCATTGTTCAGTCAACACGAGGTGGAGATTCCCA
TGGCCGACCTGATTCCACTGGCCCAGGCCCGTTGCGTGCCGCGCAAAGGCAGCGACCACA
AGCTCGGTGAAGCCCGCCTGGCCGAACTGCTGCCGCAGATTCCCGGCTGGGAGCTGAGCG
AGGGCGGACAGGCCCTGACGCGCACCTTCCGCTTCAAGGATTACTACGCCACCATGGCCT
TCGTGAACGCGCTGGCCTGGATTGCCCACCGCGAGGACCACCATCCGGACCTGGGCGTGC
ACTACGACCGCGCTGTGGTGCGCTTTTCCACCCACGACGTGGGCGGCCTGAGCGAGAACG
ACTTCATCTGCGCTGCGAAGACTTCGGCCCTGACGGAGCAACTGCCATGAACGTACGCTT
GCTGAGCCTGTCCCTGATTGCTGCGACCGGCCTGGCCGGTTGTGGCCCGTCGGAACCGCC
GGCACCACCGCCGCCGCCGCCGACCGAAGTGGCCGCGGTGAAGACGCCGCCACCGCAGTA
CCCGCTTGAACTGGCCTGCATGGGCGTAGGCGGCACCAGCACCTTCAAGGTGACCATCGG
CACCGACGGCAAGCCAAGCGAGGTCGCCCTGTTGACCGGCGCCGGCAACCCGCAGCTGGA
CGAACTGGCCAAAACGGCCGTTCAGGGCTGGCAGTTCAAGGCCGCCACCCGCAAGGGCGC
TGCCGTGCCGGCCACCATCCAGGTGCCGGTCAGCTTCAACCCGCCGCAGCCGAAGCCCGA
TCAGTGCTTCGCCATCGAAGAACGCCTGCGCCGCGGCGGCTGATCGCGCGCGCCCCGACG
AGGCCAGCCGACGCCCGCCTCGCCCTCCCCGCCCCGGGCTCATCCGGGGCGGCTGTCTGT
TGACCAGGACCGCGTCGGTACATGCTGCAGATTCCCCCCGAAAATGTCTGGATCGCACTG
GCGGTCACCCTCGCGGCCGGCCTGGCCACTGCCATCGGCAGCCTGCTGGTGCTGTTCTCG
CGCCGCCCCAATCCGCGCCTGCTGGCGTTCGGCCTGGCCTTCGCCGGCGGCGCGATGGTC
TACGTGTCGCTATCGGAAATCCTCAACAAGTCCATCGCATCGTTCGCCCTGGCCTATGGC
GAGCGCACCGGCTTCACCTACGGCACGTTGGCCTTCCTGGCCGGCGTGATCGTGATCGTG
CTGATCGACCACTTCATTCCCAATCCGCATGACAGCCTGGACAAGCAGGACCCTGCGTTC
CGCGAAAACAGTCGCGAGTACCTGAAGCGGGTCGCGCTGCTGACCTCGGTGGCGATCACC
GCGCACAATTTCCCGGAAGGCCTGGCGACCTTCTTCGCTACGCTGGAAAGCCCGTCGGTG
GGCATGCCGCTGGCCTTCGCCATCGCCATCCACAACATTCCCGAGGGCATCGCGATCGCG
GTGCCGGTGTACTTCGCCACCCAGAACAAGTTCTATGCGTTCAGCGCCAGCCTGCTGTCG
GGACTGGCCGAACCGGTCGGCGCGGCACTTGGCTACTGCCTGCTGTCCGGATCACTGTCG
CACGCCACCTTCGGCTGGGTGTTCGGACTGATCGCCGGCGTGATGGTGTTCCTGGCGCTG
GACGAGCTGCTGCCGGCAGCCAAGCGCTATGCCAAGGGCCACGAGACGGTATATGGCCTG
GTGGCCGGCATGGGCACCCTGGCGATCAGCCTGGTGCTGTTCAAGTGGTGAGGGGTTCCC
GGCCAACGGGCTGAGCCCCCTCGCGGCTGGCACGTTCCGCAGTATCGAGAGGTCACGGGC
GGGGCCGGCTTGCAGGGACGCCGTGAACCCGTCCATGGGGGCTTGTCCGCGGCATCCATG
CCGCAGACACCCCTGCAAGCCGGCCCCGCCCGTGCCCCGTCATTCTTCCGTGCACGCCAG
CCGCGCGATGAAAAGATTGAAGAGCGAAGCGCGCGCTGCGTGCGTGAGTCGAGTACGACT
CGAGTCTACAAAGGCTGCGTGCGGGTATGGGCCTACGCTGCGGATGTCCGGGTCCGCCTT
GTAGCGAGCCGAGCACCGCAGGTCCGGCGAGGGCGAAGAGGCGCGGGTGTCTGAGCGCTG
CGAATGGCGCCGACCAAGCGCCCGGCGCCGCCGAACTGCCGTCAGCGCAGGCGATCCAGC
GCCTCGACCAGCTCATCGGCCAGCGGCGCGTTCAGCACATACGGGCTCTTGCCATCGTCC
AGCGCGAACTCCAGCGAGGCCGCGTGCAGGAACAGACGCTTCAGCCCGATCTGCTCACGA
AGCCGCTTGTTGACCGCCGGATCGCCGTATTTGTCGTCGCCGGCCACCGGATGACCCAGG
TGCTGGGCATGCACGCGGATCTGGTGGGTACGGCCGGTCTCGATGCGCACTTCGCAATAG
GAATGGCCGCCGCGGCGCTCCAGCACCCGGAAGTGGCTGATCGATTCCTTGCCGATCGCG
TTGACCTGCACATGGCGCTCGCCGCCCTGGCGCAGGCCGACATGCAGCGGCGCATCGACC
GTCATCACCCCGTCGGGCATGCGTCCGGCCAGCAGGGTCAGGTAGCGCTTGCGGATGCCG
GCACCGTGGTCTTCACGCAGCAGCGCCTGCAGTTCGCTCAGCGCCGAGCGCTTCTTGGCC
ACGATCAGCAGGCCCGAGGTGTCTCGATCCAGCCGGTGGACCAGCTCCAGGGTCTGCCCC
GGGCGCAGCGCGCGCAGGGTCTCGATGGCGCCGAAGCTGATGCCGCTGCCGCCGTGGCTG
GCCACGCCGGTGGGCTTGTTCAGGGCCAGCAGGCGCGCGTCCTCGAACACGATGGCCTGC
TCCAGCCGGCGCATGAATGCCTCCGGGGGACCCACCTTGTCTCCCTCTTCGGTGAGACGA
ACCGGCGGCACGCGCACTTCGTCGCCCGCCTCCAGCTTGCGCTCGGCCTTGGCGCGGCCG
CCGTTCACCCGTACCTGGCCACTGCGCACCAGCTTGTAGACCAGGCTGCGCGGGGCGCCC
TTCAGCTGGCCGAGCAGGAAGTTGTCCAGGCGCTGGCCGGCGCGGTCGGCGGGAACGGTG
ATCATGCGCACGGAAGGCTTGTCGCCAGCGGGCTTGGTGGGGTCTTGGGCGGTCATCAGG
CTGTTTATTCTGTTACACTCGGGGGGCGAGATAAGGGATTGATTTCGTTGGAAGTTACTC
AGGGCCAGAAGCCCAGCTTCCGACGAATCCGGCACAGTGCGCGACCACCGCCCGCGGGGC
GGCCATGTTAGCGGCTCACCGGCCTTCCCGGCCATCGCCGGATGCCTGACACGCAACCGT
GCTGAACATGTCCCGCGTGGCGCTCCAGCCTGGCTGACAGCTGCCTGCGGCCCTGCAACA
CCCAAAAACCATAAGAGTGAAGCGCTCCCGCGGCCTGCCGTGGTGTCGTAGCGCTGGAAA
CCCAAGCCGCCCTCCCCGCGCTTGCGCGAATGGGCGGCGAGCCGTGTCCAGAGGCGAAAC
CCCATGGCGTTCCGCGCGGTAGCCGCTTGCGAGGAACGCAACAATGAAGCGAATGCTGAT
CAACGCCACGCAGGCTGAAGAGCTGCGTGTTGCCATCGTGGATGGCCAGTCGTTGTATGA
CATCGACATCGAACAGCCGTCGAAGGAACAGAAGAAGTCCAACATCTACAAGGGCCGGAT
CTTCCGCATCGAGCCCTCGCTGGAAGCGGCCTTCGTCGAGTACGGCGGTGGCCGCCATGG
CTTCCTGCCGCTGAAGGAAATCTCCCGCGACTACTTCCAGGCCGGTGTCGACCACAACAA
GGCCGGCATCCGCGAGCTGCTGAAGGAAGGCCAGGAGATCGTCGTCCAGGTCGACAAGGA
AGAGCGTGGCAACAAGGGCGCCGCCCTGACCACGTTCATTTCGCTGGCCGGCCGCTACAT
GGTGCTGATGCCGAACTCGCCCAGCGCCGGCGGTGTGTCGCGCCGCATCGAGGGCGAAGA
CCGGGCCGCGCTGAAGGACGCCCTGGACAAGCTGAACATCCCCGACGACATGGGCGTGAT
CATCCGTACCGCCGGCGTCGGCCGCGATGCGGAAGAGCTGCAGTGGGACCTGGACTACCT
GCTCAATGTCTGGCGCGCCATTGCCGAAGCGGCACTGAGCAAGCCCGCCCCGTTCCTGAT
CTACCAGGAATCGCGCCTGATCGTGCGCGCCCTGCGTGACTACCTGCGCGCCGACATCGG
CGAGATCCTGGTGGACACCGAGGAGATGTACGAGCACGCCCGCGAATTCATGCAGCAGGT
GATGCCGCAGACCCTGCGCAAGCTCAAGCACTACAAGGACGACATTCCGCTGTTCAACCG
CTTCCAGATCGAATCGCAGATCGAAGGCGCCTACGAGCGCAACGTGCGCCTGCCGTCGGG
CGGCTCGATCGTGGTCGACCAGACTGAAGCGCTGACCGCCGTCGACGTGAACTCCTCGCG
CGCCACCAAGGGCAGCGACATCGAGGACACCGCGTTCCAGACCAACCTGGAAGCGGCCGA
GGAAGTGGCCCGCCAGCTGCGCCTGCGTGACCTGGGCGGCCTGGTGGTGATCGACTTCAT
CGACATGGCCTCCAACAAGCACCAGCGCGAAGTCGAGAACCGCCTCGCCAACGCGCTGAA
GTACGACCGCGCGCGCGTGCAGGTGGGCCGCATCTCGCGCTTCGGCCTGCTGGAAATGAG
CCGCCAGCGCCTGCGCCCGAGCCTGGGTGAATCCAGCCAGATCGTCTGCCCGCGTTGTGA
CGGCCACGGCCGCATGCGCAGCGTCGAGTCGCTGTCGCTGTCGATCATCCGCGTGGCTGA
AGAGCATGCGATGAAGGATAACACCGGGCAGGTGCTGGTGCAGGCCCCGGTGGAGATCGC
CAATTACCTGCTGAACGAGAAGCGCAGCGCCCTGCGCGAGATCGAACAGCGCCACGAGGC
GCCGATCGTGATCGTCGCCGACGAGCAGCTGCACACCCCGCACTACACCGTGACCCGCCT
GCGCGAGAACGAGCTGGGTGAAGAAAGCAGCAAGCCCAGCTACCAGCGCGGCACCCCGCG
CAAGCTGCCGGTGCACGCGCTGACCAAGGGCCAGCTGAACATCCCGCCGCCGGCGGTGAC
CCAGGTCAAGCACACTTCCCCGGCCCCGGTGCGCGAGGAAGTGGAGCCGGTCGCGGCCGC
TCCGGCCCCGGTCGCTGCAGCGCCTGTTGCGCCGGCCCCGGCGGGCGGCGTGATCGGTTG
GCTCAAGCGCGTGTTCGGTGGCGAACCGGCGCCCGCGCCGGCACCGGCCGCCCCGGCTGC
ACGCCAGCAGCAGGACGGCGGTCGCAAGGACCGCAACAAGGATCGCAACAAGGACCGCAA
GGACCGTCGCGACGACAATCGTGGCAATGGCAACGCGCAGCAGCAGAAGGACGGCGGCAA
CCGCAAGGACCGCGGCGAGCAGCGCAAGGACGGCCGCAACGGCAACAATGGCAATGCGCA
GCAGCAGCCGCAGCAGGGCAAGCAGAAGGAGCCGCAGCACAAGGATGGCCAGCAGCCGCC
GCAGCAGCAGAACAAGCCGCGCAACGAGCAGCAGGGCCAGAACCAGAACCAGCAACCGAA
GCTGAAGCAGCCCAAGCAGCCGCGCCCGCAGCAGCAGGACGGTGACAAGCCGGCCGAGAA
GCCGCAGCGCAATGCCGCCGAAGCACCTGCCGAAGCCGTGACCGCAGCTGCAGCCGTAGC
CGCTACGGCCGTCGCCGCCAATGGGGTGAACGCGCAGGAAGCCACCGCGCCTGTCGCCCC
GGTCGCCCCGGTGGAAGCGGCCGCACCGGTCGACACCGCTGCCAATGCGGCCAGTGCGAC
CGACGTGGTTGCAGTTGCCGGTGAAGAGGCTGCAACCGACGCCAATGGCGAGCAGGCTGG
CGAAGGCGCAACCCGCCGTCGCCGTGGCCGTCGTGGTGGCCGTCGTCGTCGCCGCGGTGG
CGCCGAAAACGCCGCCGGCAGCGACGCCCTGGGTGATGACCAGGACGAGGGTGATGACGG
TGATGACGCCGACGGCGCCGAGCCGAACATCGACAGCACTGCCGGCACTGCGCCGGTCGC
GGCTGTGCAGCCCACGCGTTCGCAGCCGGAGTTCGACTTCGATGACGAAGCCGAGCCGGT
CGCTGTCGAAGCCGAGAAGCCAGCCCGTGCTGCCGCCGCTGTTGTCGCCGCGCCGGTTGC
CGTGGTGAGCAGCGCTGTGGTCGAAGCCGCCGCCCCGGTCGTGGCTGAAGTGCAGGCACC
GGTCGAAGCTGCGAAGACCGAAGCGGTGTCCTCGCCGGTGCAGACCAGCATGCTCGATGC
CATCGACGCCGCGACCCCGGTCCAGCCGGTCGCCGCTGCCGCACCGGTCGCCAACGCCAC
TCCGGTGGTGGACGCTGCTGCGCCGGCCATCGAAGCAAAGTCGGTTGTGGCTGAAACGGC
CGCGGTGGTTGAAGCCGCTCCGGTGATCGAAGCGAAGCCGGTCGCAGTCGAGGCCGCGCC
GGTCGTGGAATCGAAGCCGCAGGTGGTTGAAGCAACCCCGGTGGTTGAAACCAAGCCGGT
GGCCAGTGAGAGTGCCCCGGTGGTGGAGGCCGCCCCGGCCGTTGAAGCCACGCCGATCGT
CGAGACTGCGCCGATCGTGGAACAGCCGGTCGCTCCGGTGGCGGTCGAAGCCGCACCGAT
CGAAGCCGCCGCCCCGAGCGCTGATGCGGTGGTGACGCCGTCGATCGATCCGGTCGCCGA
TGGCCATGCCGACGCTGCAGCCCAGGCTGCAGAAGCCAAGGCTGATGAAGAAGACGACGA
GGCCGCCAAGCGCACGCCGCCGGCGAACTGATCGCTCCTTGATAGCGTGAAAACGAACCG
GCGGGGATCAATGATCCCCGCCGTTTTTGTTTGTGCTTCGGGCCGAACCGTGCCAACCAA
GGTTGGCACCCACCTGATGCACGCACAGCGCACTGGTAGAGGCCAACCTTGGTTGGCGCC
GTTGATCGAGTGCACGCGGACACGCCCGTGCCAACCAAGGTTGGCACCTACCCAAGCGTG
TCCCGTCAGGGTTTCGGCGCGAACTGCAGGCGGGTCCACACGCCGTAGTGGTCCGAGGCC
CAGCGACCGCTGTCGTCGGGCTGGTCGAACAGGATCTTCGCCTCGCGCGCGACCATCTCG
TCCTGCTGGAAGAAGATGTGGTCGATCCGCGACGGCGCCTGGTAATAGTGGCGGTTGAGC
GTACTGACCCCGGACAGATCGGTGTTGACGTGCACGCTGCCGTAACTGTCGCCGTAGTGG
CTGCGCAGCTCGCTCAGATCGCCGGCATCCACCAGTGCATTGAAGTCACCTGCGATCACC
ACCGGCGCGCCCGCCGACGTCGCGCTGATGAAGCGCAGCAGGTCCTCGACCTGGCTGCGA
CGGATGCGTTGTCCGCTCTCATCACTGCGCTCGTTCAGATGCGTGGCGTAGACGTTTACC
GGCGTGCCATCGACGTCGATGCGCAGGTGGGCCACGGTGCGGTAGTCGTCCAAGGGCTGC
AGCAGATGATCCCCCTGGGAAAGGATCGGCCGCCGGGTCAGAAGCGCATTGCCGTAGCGC
TTGGGCGCGCCGACCGCATCGGTGGACACGAACACGTACTTGTAGCCAAGTTGGCTGGCC
AGCCATTGCGCCTGGTTTCGCACGTTGCGGCGTTGGATCACCTCCTGCAGGGCAACCGCA
TCCGGCTGCAGGCGCTTGAGTTCGGCCAGGATGGTGCGGCGCCGGCGTGGCCAGTCCTCG
CGGTCATGATGCAGATTGAAGGTGACCATGCTCATGCCTGGCGCGGTGGCGACATCAGCC
GCTGCCCCGGCGGCTGGATCGGCCGCCATCGCGGCGCCCGGCAGTGCCAATGCAATGGCC
AGCCCCAGGGCGCGCACGATCGTGCGCACTCTTGCCCCCTGCTGCTTCATCGTTACTGCC
CCTTGCGCTCGGCGCGGCGCACCGCGATCGGTACATCGATCTCGACCCGCGCCGGCAGCT
GGTGCACGTGCAGTTCCTTGTTGACCCATTCGGCCGCTTCGCCGTTGATGGTCGCCTCGC
CCGGATCACCGGCGTACGGCCACGGCAACACCACGCCACCGAGCGGTGGCACCAGGCCCG
GCTGCACCTCCAGCACCAGCTGCTTGTCGCTGCGCTGCAGGCGGTAGTTGAGCTGGCCCT
GCGGCGTGCGCAGGCCCTGCACGGCGATGCCCTCGCCTTGCAGCCAGGCGCTCGGAATGC
CGGCGGCCAGCACCAGCGCATCGTCCATGTCACGGCTGTACGCGAACATGTCCAAGGCCG
AGCGCACGAAGTCCGAGGCTACCCAGGCGTGCGGCAGGTCACCGACGAAGAACGGCTTGC
GCGGCGTGCGCGAGACCACCTCGGCCCACTGGTTCCAGGCCTGCGGCGCACGGTCCCTGA
AGAAGAACTCGGTGGCCTGCCAGGCACGGTCACGCCAGCCCAGGCGTACGAACGCCGCCA
CGTTGCGCCACTCGTACGGGGTGTAGTCCTTCCACTCACGCTTGCCGTCACGGCGGGCCA
CGAACTCCTTCCAGTAGCGCTCGAAGGTCGCCTCCAGTGCCTGCTGCGGCAGTCGGCCCT
GCTCGCCGCCCGGCGCCAGCGCGATGGTGGTCGAGGTCGCATCGAAATCGCCCAGCTCGG
CCGAGCCCGGCAGGTAGTCGATGTCGTGCTGCTGCATCGCCGACAGCAGCGAGGCCTGCA
GGTCATCACGGAACTGGTCACGCGATCCGGCGATCTGCATCGCCTCGACCTTGCCCAGCT
GGGCCGCCAGCGATGCCGCGTCCTTGTAGCCGCGCAACGCCCAGAAATTATCCCAGTACG
AATGCATCGGCTTGGCCGAATAGCCTTCGTGGCTGATCGAGGCCGGCATCATCCCGTAGA
AGGCAGGATTGCGTGCGCGGTTCTCCTCGGTGCGCTCGCTGGCGCGCAGCTGCTCCATGT
AGTTGTAGGCGCCCTGCACGTGCGGCCACATCAGCTCGGTGAACGTGCTGTCGCCGGTGT
AGCGTCCATACTCGGCAATGCTGTAGATCAGTTCGCCATGGCTGTCGTTCTCCGGTACCG
GGTCGCTGCCGCGCGCGTCGACGCAGCACGGCACCTTGCCGTTCTCGAACTGGTACGGCG
CATACCAGTTGATGTAGTCACGCACGGCATCGCTGCGCCCCATGCGCAGCAGGCCCTCGG
AAATCATCGCGCCATCGCGGATCCAGCTGCGCGCGTACGAGCGCGTGCCCGGCTGAAGGC
GTGGGCCAACCCGCGAGATCAGCATGTGCGCGACGGCCGTGCGCAGGGTATCGACCAGTG
CCTGGCCCGCAGCCGGCACCTGCAGCGAGACCACGCCCAGCTTCTGCCGCCATTGATCGG
CCACCTGCGCCTGCGCCTTGGCCACGTCCAGCGCCTGCGGCGCCCAGCCACCGGTCTGCG
GCAGCACCACCGCCACTTCGCGGCTCTGGCCGGGCTCGAGCTTGATCGTGTACATCAGCG
CACCCGACGCCATGCCGGTGCTGTCCTTCACTGCGGTCGTGGCCGGGTACTTGCCGCTTT
CCAGATGCATCGCATCGAGCTTGCCATCGAACGTACTGGCAAAGCGCGCATCCGGCGCCT
GCAGCGGATAGATGCGCGGCTCACCGTTGACCCGAACCAGCTGTTCGCCCACATCCAGTG
CATCGATGCGGCTGAAGCCACCGACGGTGTTGAGGAACTGGGTGGGCGGGTTGACCTGCC
ACGGACGGATTGCCAACGCCAGGGTGTACTCGTGGGCGACCTTGTCCGGATTGCTCAGCC
GGTAGCGGCCGATCAGCTGCGCGCGCTCGGGCGTGCCCTGCACGAAACTGGTCACCGAAA
GCCCGGCCTTCTCATGCACCCAGTCGACGGTGGCGATCGGCAGGTAGTGATCCTGCAGCG
ACTGGGTGATGGCGACCTTCGACCAGTCCAGCAGCTTGCCATCCAGGCGAATGAACGGCT
CGATGCTGAAGCTGCCCTTGGCCGGCTCCAGCGCGCCATCCTCGCTGATCAGCGCCTGCT
CCTGGCCACCATCGAGGCCGAGCAGGGTCCAGTACGGCTGTTCGCCCACATAGGCACGCG
GCAACGAGCCGCGCGGCAGATCGGCGGCCACCGAGGACAAGAAGGCATTGGGCGTGGCGG
CGAAGGCCAGCGGCTTGAGTGCGATGTCACGGATGCCATAGCGCCAGTTCGGGCCATCGC
GCAGATCGAAACGCACGTAGCGCGCGTCGGTATCCGGCAGCGCCAGCCAATCGCGCCCCC
CCGCACCGCCGGTCACCTCGCGCACAGTGCGCCAGTCCCGGCCATCCTCGGACGTCCGCA
CGGTGTAGCGATTGGCTTCCAGGTTCGGCAGCCAATCGATCACTACACCGCCGATCTCGC
GGCTCTTGTGCAGGTCCAGGCTGATGGTCTGCTGCTTGACGCCACCGCTGATCCAGAACG
TGTCGCTCTTGCCGTCGATCATGCGGTCCTGCAGCGCGGTGGCCGTATCGGCAATCACTG
ATGGCACCAACGCCGAATCATCCTGCGGCGGCAGGCCCTGCAGGGTCAGCTTGTCGAAGC
ACACCGTGCCGCGGCCACCGACCTTGCTGTAGATCGTGAACTCGACGGCGGCGCTTCGTG
CCATCTCCTTCTCGGGCGACGGACCCCACGCCTTGTCGATCTGGCGGCGGCGGTACTCGA
CCGGCGTCCACGCCTTGGGGAAGCTGTAGCCGGGCCGGTTGACCCACCAGACGTTGTCGC
CGCTGGCATCGATCAACTTGAACTGCAGGTCGTTGCCCGGCGATTCGCCACGCAGCTGGA
ATCCGAAGCGGTAATTGACCGGGTATTCGATGTTCAGCGCGCGGCGGATGCCGACGTAGC
CGGAGACATCGTGGAAGTCATAGTCCAGGCACAGCGCGCGGCCACCACCGGCACCACTGA
CCGGGCGCAGCGAACCGCTGACCTGGTCGGACAGCACCAGCGTCCAGGCTGCGATGTCGT
CGAAGTCGTCCAGCACCTTCGGTGCCGGCAGCGCCGGAGGTGCGGCGATCGCCAGGGAAG
TCCACAACAGGCCCAGTCCAACGGCGATCGCTCGCTTCATCCCTTGACGCTCCCCAGCAA
CAGACCTTGGATGTAGTACCGCTGCAGCACCAGGAACAGCGCCAGCACCGGGACCACGGT
GACCACCGCGCCAGCCATCATCATTTCCACGTCCATGATGTGCTCGCGCGAGAGGGTGGC
CAGTGCCACCGGCAAAGTGTAGTGCTCCTGGTCGGTCAGCACGATCAATGGCCACATGAA
ATCGTTCCATGCGCCCATGAAGGTGAAGATCGCCAAGGTCACCAGCACCGGCTTGAGCAT
CGGCAGCACGATCTGGAAGAAGATGCGCAGCTCCCCTGCCCCGTCGATGCGCGCCGCTTC
CAGCAGTTCGTCCGGGATGGAACGCGCGTACTGGCGTACCAGGAAGATGCCGAACACGCT
GGCCAGCGCTGGCACGATCACGCCACCGAAGCTGTTGACCAGGCCCAGCTGCTTCATCAG
CAGGAACAGCGGCAGCATCGCCACCTGCGCCGGAATCACCAGCGCCGCCATCAGTACCTG
GAACAGGCGCTCGCGGCCGACGAAGTTGAGCTTGGCGAAGGCGTAGCCGGCCATGGTGTT
GAGCAGCAGCGAACCGACCGTGATGCCGAGCGACACCAGCAGGCTGTTGGCGAAGTTGCC
ACCCATGCCAGTGCGCGCGAACAGCTCATGGTAGTTGTGCGTGGTGATGCTGGAAGGCAG
CAGCGGCGGCGGGAAATGGCTGGCCTCGCCCTGCGGCATGAACGAGACCGAGAGCATCCA
CAACAGCGGTGCCAGGCTGACCAGGGCCAGCACCAGCAACGCACCATTGATCAACCACGG
GTACCAGCGCGACTGGCCGATTTCACGACTCATACCAACTGCCTCTTGCGGCCGAAACGC
AGCATCACGGTGGTCACCGCCAGGATGATCAGGAACAGCAGGAACGCCACGGCGGAGGCG
CGTCCCAGGTTCCACCACTTGAAGCCTTCCTCGAACATGAAATACAGCACGCTGACGGTG
CTCTGCAGTGGGTCGCCGCGGGTCATCACGTAGGGTTCGGCGAACAGCTGGAAGTAGCCG
GACACGGTAATCACGCCGACCACCAGCAGCACCGGGCCGAGCATCGGCAGGGTGATGTGC
AGGAACTGCTTCCAGCGCGAGGCACCGTCGATGCGCGCGGCCTCGTACAGGTCATGCGGG
ATCGCCTGCAGGCCGGCCAGGAAGATCACCATGTTGTAGCCGAAGTTCTTCCACACCGCG
AACAGCATGATGGTCGGCATCGCCCAGTTGGGATCGCCCAGCCAGTCGATCGGGCTGATG
CCCAGATGGCCCAGGCCGTAGTTCACCAGGCCGTAGCTGGTATGGAACAGGTAGCGCCAG
ATCACCGCCACCGCCACCAGCGTGGTCACCACCGGCGCGAACAGCGCGGTGCGGAACAAC
GCCTTGAAGCGTGCGGCCGGCGCATTCAGCAGCATTGCCGCGCCCAGCGACACGCCGATC
GACAAGGGCACACCGATCAACACGAAGTAAGTGGTATTCCACAGCGACTTCCAGAACATC
GGTGTCTGCAGCAGATCGATGTAGTTGCCAAGGCCGACAAAGCGCAGGTTGCTGCTGTCA
GCCAGGGCATACAGGTCGAAGTCGGTCACGCTCAGCGCCAGCGCCGAAGCCACCGGCAGG
CCGAAGAACACGCCCAGCACGATCAGCGAGGGTCCGGCGAAAATCCAGCCGGCAAGCGAA
GTACGTTTCATTGCGCGCTCCCGGCGGCCACGGCACTGCTCGATTGCGGCGACGGAACGC
GCTGCTGCAGGCGTTGTTGTTCATGCATCCAGCGGCGCTTTGCCAGCACCTTGTCCACGC
GCTGGTCGAGTTCTTCGACGGCCTTGCCCTGCGGCAGGCCACCGCGCACCACCTTCTCGG
TGACGATGCGCATTTCCTGCACGATGCGCTCCCATTCGAGCACCTTCGGCGTCGGCTTGA
CCCGCTCCAGCTGGTCACGGAACGCTGCGGCCAGCGGATCGTTGGCCAGCGACGGCGCAC
TCCACGTGCTGCGGCGTGGCGGCAGGTCGCCGATGATCGAATGGAAACGTGCCTGGATCT
GCGGGCGCGACAGGAACTCGATCAGCTTCCACGACGCCTCCTTCTGCTGCGACTTGCGGA
AGATCACCAGGCTGGTGCCACCGGCGATGCCCGCGCCCGGACCTTCCGGCCCCGGCAGCG
CTGCGGTGCCCCACTGCCCTTCCAGTTCCTTCGGCTGCAGCTTCTTGAACTCGCGGATGT
TCCATGGGCCGGAAATGTAGAAGACGTTGAAGCCGCGGAAGAACTCATCCCAGACGTTTG
AGATCTGCGTCTCGGACATCTTCGGCGCCCAGCCCTGCTCGAACATGTTGGCGTAGAACG
CCAGCGTGCGGCGGAAGCCGGGGCTGCTGAAGTTGCCGCGGGTGTCATCATCGCGCAGCA
GCGGATCGGGCTGCTGCAGTGCCAGCGACAGCTGCTGCTCGAACTCGTTGATCGGCATCA
GCACCGCATAGCGGTTCGGGCCCTGCATGCGCTTGATCGCTGCCATCTGCTCATCCCACT
CCTGCCACGTGCGCGGCGGGTGGTCGTAGCCGGCCTTGGCCAGCAGGTCCTTGCGGTAGT
AGATCAGGCGCGTATCGACATACCACGGCACGCCGACCAGCTTGCCGTGGATCACGTTGG
TGTCCCAGATGCCCTGGAAATAATCCTTCTCATCGACCACGGCAGAGCGATCGACGAACG
GCTGCAACGGGGTCAGCGCATCGAGCTCGGCGAACTCCGGCACCCAGGTGTTGCCGAGCT
GGCACACGTCCGGCAGGCCGTCGGCGGCGAACGCGGTCAGCAGCTTTTCGTGCGCAGCGG
TCCACGGGATGTTCTGCACGTCCACGTTGATGCCCGGGTTCTCGGCTTCGAACTCATGGA
TCAGTTCGCTGACCACCTCGGCTTCCCGGCCCATTGCCCAGAAGCGCACAGTGGTCGTGT
CCGGTTCGGTGCGGGCGCAGCCGGCCACGGCCAGTGCGGCCAGGGCTGGCAGTGTCCAGC
GGCGCAGACGGTCGATCCAGTTCGGCATCGGGTTACTTGCCCTGGCCTGTGTTGCGGTTG
GCATTGTTCTTCTGTTCCTGCGCGGCAGCCGCGCGTGATTCGGCGATACCCACCGCGCGT
GCCGCCGCGGCCTTTTCGTCTTTCTGCAGTTCCAGCGGCTGGAACGAACCTTCCGGCGCC
AGCCAGCCACCACTGAACCCCGCCCGCTCCAGGCCCTTGCGGATGTACGGGTTCTTCTTC
ATCACTTCCCAGACGAAATCATTGCGATAGTTGGCGATCATGGTCAGGATCGGCCCCTGG
TCGATGGCGATGTAGTCGCTGGCGACCCAGCCACGATCCGGCACCACGCGGCCGGTCTTG
ATCGGGATGTCGTAGTTGAAGCTGGGATTGAACGAATCCAGGAAGCCGTAGCTGGAATAG
ATGTAATCGCCGTAGCGCTTGTGCATCTCCAGCGTGGCCGGGATCACCTGTTCCGGCGCG
AACACCACCGACGCGATCGCGGCGGTCGGAGCGATGGTGCCGTCATCGAAGTTCTCGCGC
AGGCCAGCGCCGCGCGAAGAGTAATGGCGGAACTGGCGCTGCTCGCCACGATATTCCTGC
GTGGTGTTCTGCGGGCCATCGCTGGCGGTCAGGCCCCAGACGTTCTCACCGTAATCCTTC
CACTGCATCGGGTTGGCGATGGCGTACTCACGCTGGGCCAGTGCGGCCGAGCGGCTGTTG
AGGAAGTAGGTGCTGCCGCGCTCGCGCATGTAGGCGTCCTGGATGTCGCGGAAGTCGATC
CAGACGTGGCTGTACTGGTGGCCGAACAGCGGGCCGAAGGACAGGTATTCCTGGCCCTGG
TAGACCCCCCAGTCGTTGTCATAGGTGCGCGTCCACACCGTCCACGCATCCGGGCTGACC
GGGTGCGTCGGCGAACCCAGGGCAAGGATGTAGACCATCATCGCCTCGTTGTAGCCCATC
CAGTCGTGGTCGATGAAACCGCTCTCGGGGAACCAGCCCATCGAGATCAGCGGCGCACGC
TGCTGCAGCCAGGGCCAGTCGACCTTCTTGTACAACGTGTCGGCGATCTGGCGGATTTCC
TTCTCACGCGGATCGTCACCGTCGTAGTACGACTGCGCGAACAGCACCCCCATCATCAGC
AGCGCGGTATCCACCGAGGACAGTTCGACCCAGCTGTCGTAGCGACGGCCTTCCTGCATG
TCCAGGAAGTGGTAATAGAAGCCCTTGTAACCCGCCTTGCCGGTACGCTGCGGGCCCATC
GGCACATCGCGGAAGAATTTCAGGGTAGTCAGGGTGCGGTCGATCGCCTGGTTGCGGCTG
ACCCAGCCGTTCTCGATGCCGATCGGATACGCGGTCAGTGCGAAGCCGACCGAGGCGATG
CTGGCGAACGGCCGCGACGGATAGCGGTCCGGGGTCAGGCCATTGATCTCGTTGGTGGTA
TCCCAGAAGAACTGGAAGGTGCGGCGCTCGATGTCATCGAACAGCGGCGGCAGCTCAGGT
TTCATCGGCCGCGGCGGTGCATCGGCCTCGATCAGGATCACCGGCGGCCGCGGCTTGGCA
GGCTCCTGCTGGGCCGGCTGGCAGGCGGCCACGGCCAGGCTCAACGCTGCGGCGGACAAC
AGATGACGTGCCTGCATGGCGCGATTTCTCCGGTGGTCTGATCGATGGGAAAGCATACCG
TCCAATGATCTGAAATCGTTTACAAGGTGCGTTCTTAAAAAACCACGAAAAACGTGGTTT
GACACCGCGATCATTGCCCATGCCGATGCCCCCTGACCGGCAGCGGCATGGGCAATGGAC
CGGCGCAGGGCCGGCCATTGCCGTTTTCACGCGCCCGATGCCGCCGGCGGAGCGGCGGCA
TCGGGGTCATGCATCCATCCGGGCTTAGAAGCGGAAGCCCACTTCGGCCTTGACCTGGCG
CGGCGTACCGACGATGTCGCCGGTCTCGTTGTAGCTCACCAGCAGCTTGCCGTCGCTCTT
CACGTAGTTCAGGTTGGAGAAGTTGTCAAAGTTGAGCACGTTGATGATGTCGATACGCGC
ATACAACTCGGTATCGCCGGCCAGCTTGAAGGTCTTGGTCGCCTGCAGGTCAAGCGACCG
GTAGCCGAAGATCTTGCCGCCGAGCAGGAAGCGGCCATTGCCCCCCGGGTAGCCGGCGGC
CGGGGTCGGCAGGCAGTTCGGGTTGCCGGCCTGTGCCACGCAGGACCAGTCGTTGCCCGC
CACCGGGGTGGCCAAGGTCAGCTTGCCACCGAAGGTGATGCCCCAGAAGCCATCGTAGGA
GCCCGTGACCACCAGACGGTGGCGCGGCGCGCCGTTGGACTTGATGTATGGGTATTCGCC
GATGGTGCCGCGATCGAACGAGTAGTGCTCGTCAATGTTGCGGTTGTGGCGCGCAGTGGT
CCAGGTATAGGCAATCGAGGTACCCCAGCCGCTTTCCTTGGTGTACGGCTTCTGCGCCGA
CAGCAGGATCTGGGTAGCGCGGGTCTTGATGCCCTGCTGGCCAATGATCAGGCTGCCGAA
GCCGGGGATGTTGCAACCCCACGGTTGGCCGTAGGTTGGCTTTTCGGCACCACACAGCAT
CTGGTTGTCGAAGAAGTTGCCGTTGCGGAAGCGATTGCCCAAAGTGTAGGCGAAGCCATC
ATAGGTCAGCGTGCGCGAGATGGTGGCGTCGGTCAGCCACTCCCCGATCTGGTTGCTCAT
GCCCAGACTGAACTGGTCCGCGTAGGGCACCTTCAAGTTGTTGTTGAGCAGGTCCACTTC
CAGGCCTTCGTTGCTGGTACTGCCCAGCAGGGCCTGCACGTTGCCGATGCCATTAAGCAG
GTTCGGGTTCCAGTCGAAGCACGGGTTCTGCCCGTACAGGCAGGCTCCGCTGCGCGGGTC
GCGGAAGTACACGGTCGGCTGCGGCAGGGCCAGCTTGGTGGTTTCCAACGCCAGGTAATC
GAAAAGATCACGGTCGTAGGAACGACCGGCGCCACCATGGATCACATGCTGCTCGTCGGC
ATTGATGTCATACGAGAAGCCCAGCCGCGGCTGCCAGGCATCCTTGAATGCCTTGCGGTT
GTGGCCGTTACTGATGTAGTCGTTGATGTTCAGGCCGCTCAACGCGAGCGTCTGCGCGTA
GCTCTGCCCGGCCGGGCCATGCGGATCCTGCGCATTGAGCGCGCTGACCACTTCCGGCGG
AGTCACGAAGTCCAGGTAGGTCGGGTTCTTCTCGTAGTCCCAACGCAGGCCCAGGTTCAA
CTGCAGGTGGTCGTTGACCTGCCAGTCGTCCTGAATGAACAAGCCGATCTGCGTGGTCTT
CGAGCGTACTTCCGGCAACACGCCACTGACCCCAGTAATCGGCTTGGTGAATTGCGCCTT
GTACGGCGTATCAATGCCGAATTCCGGGTTGCCCACGGTGTAGTAGAACTGCGGGTTGAT
CTGCTGCGCGTCGGAGGCGTACAGATTGATCTTCTTGTACTTGGCGCCCATCTTGATGGT
GTGGTCGCCAGCCCACTCCAAGCCGTCCAGGGTCAGGTTGTCTTCGATCGACCAGCCCTT
CTGGCCCTTCACCTGCGAGGCGAAGGCGCTGGCACCACCGATTTCCACAATGGTGCGTTC
CTGCGGAGTGTTGCCGTCGATGTCACGGCCGTCCGGCGCGGTGTACACGTAGCCGTTGCC
CAGAGTCAGCGGCAGCGGGTTGTTGAACGACTTCTCGTGGGTGACCATCAGCTCGTTGTA
GAAGCGCTCACCGCTGTGATTCCAGCGCAGCGCGAAACGACGGTCTGTGTTGTCAGTGAC
CTTGCCATGTTCCTTGGAGGTCTGGTCACTGAACTGCTGCTGGTTCTCGTCACGATCCTG
GACTGTGAACTCGATGCGGTCGTTGTCGGTCGGCTCGACGTCGATCTTGGCGAAGATCAG
GTCCTGCTTGAACGGCTGGCTGGCCGGGCCCAGGCCGGCGGCGGCCGCCGCCGGCAGCTG
CGAGGCAGCGCTGGTGACCGCGCCATTCGGGGCAATGGTCACTGGCAGATCGAAACGCTT
GGCTTCGTAGGTCACGAAGAAGTGGGCCTTGTCCTTGATGATCGGGCCGCCCAGCGCGAA
GCCGTATTCCTTCTCCGCCGATTCTTCCTTGCTCTTTCCCGGCTGGCGTTCGGCCGGGGT
CATCGCACGCATATTGTCGTTGGTGTAACGATAGAAGGTCTCGCCCTTGAACTCGTTTGT
ACCCGACTTGGTCGCGGCGGTGATCGCGGCGCTGGACACCTGGCCGTACTCGGCCTTGTA
GTTGCCGGTGATGACCTTGTACTCGCCGATGGCCAGCTGCGGGAACGGGTTACCGGCACT
GCCGGACTGGCCGGCCACGCCGCCGCCCTTGACGTAGCTCTTCTGGCCCACGCCGTCGAT
GTAGACATTGGTGCCGTCAGCGTTGGTCGCGCCGCCGCGCAGCGAGGTGTTGCCCTTGGC
GTCGCGGGTGAAGATCATGCCCGGCACCGCGTCGGCGAACTCCAGGAAGTTGCGCGAGAC
CTGCGGGGTGGTCTGGATCTGCTGCAGGCTGACGGTCTTGCCGACTTCGGACGTGCGCAC
TTCCTGCAGCAGGGTCGGCGCGACGACGTTGACAGTGTCCAGGTTGGTGGCTGCGGTTGT
ACCCGGGGTGCTGCTGGCAGCGCCGGCAAAGTTCAGGGTAGCGGTCGAGGCCACGGTGAC
GGTGACCTTCTGCGACTGGCCGTTGGCGACCACATCATAGGTGCCCGGGTCCAGGCCCAT
CAGCGAGTAGCTTCCATCAGCACGGACGGTACCGCGACGGACGGTGCCGGTGGCCACGTT
GGTGGCGGTCACCTCGGCGCCGGCCTGCGCGCCGGAAACCTGGCCGCGCAGGCTGGCATT
GGCCGACTGCGCCATGACGTTCGGAGCAGCAGCCAGCATCAGGCAGCTGACCAGTGCGGT
GCTCAGCAGCCGGCGTGCCGGCGTGCGGAAGGTGGTGTGCATCATCAACTCAATCTCCGG
GTGGCGGTAACCGCTTGCGCGGTCCCTGCGATCAATCAAAAAAGAAGGAACGCCTCCGGC
TTCAACGGCCGGATGGCGGAGTGGTGGAATCGCGAACTATCAAGCGGGGAACCAGGGTCT
GCTTGTCCCCTGTCCCATCCGTGGAGGTGCCGTCCATCAACTGCATCAGGCGCGTCATGG
CCCGATCGCCGAGTTCGGCGATGCTGACCTGCATGGTGGTCAGCGACGGGTGGACGAAAC
GCGCCAGTGGAATGTCATCGAAACCGGCCAGGGCGACGTCGGACGGAACGTGGACACCTG
CCTGCGTGAACGCATACAGGCAACCCAGCGCCATCATGTCGTTGGCGGCGAACACGGCAT
CAGGCAGCGCTCCGGCTGCCAACAACTCCTGACCGGCGCGATGGCCGGAAGCTTCGTCGA
AATCACCGGGCAGCTCGATGCCTTCGGCGTCACTGCCGAAAGCCGCCAACGCGTCACGGA
AGCCACGCAGGCGCTCGCGTGCGTCGAAGTTGAGGTCCGGGCCAGAAATGAAAGCGATAC
GGCGGTGACCCGCGTCAAGCAGATGGCGGGTCATCGCCATCGCACCGGCATGGTCATCGA
TGCTCAGCACCGGGTGGTCCTGCCCGGGCAGATAGGTGTTGATCAGCACCGTTGGCAACG
ACTGCGGCAGGTTGTCGGTCAGGAAGCCCGGGCTCTCGGCGTAGGGCGAGAGCACCAGCA
GGCCGTCGACGCGGCCGCGCATGGCGCGCAGGGCCGCGCCCTGCTGCTCCTGGTCACCGT
GGTAACTGGACACCAGCAGGTGCTGGCGGCGGTTGCGGGCGACGTTGTCGATGCCGCGCA
TCAGCTCGGAGAAGAATTCGCCGTACAGGTCAGGCAGTACCACGCCCACCGTATTGGTGC
GACGGCTGCTGAGGCTGCGGGCGGCGGCGTGCGGGGTGTAACGCAGCCGTGCGGCCACCT
CCAGCACAAGCTGGCGGACCGGTTCGGCGACATTTTCATGCCCGTTGAGCGCGCGGGAAA
CCGTGGCCACGGAGACCCGGGCTTCGCGAGCGACGTCTTTGATTGTGATAGCTGCCTTGT
TCACGAAGCCGCCCTCCACGGCTTGGACCTACCAGCATTGGCGCGGAATGTAAGCGTTTC
CATCTGGGCTTGTAAACAGTCCGTTAGGCGAATGTCCTGAAATGGACATGGAAATCTGTC
TGTGGCGGGCCCGCTGACGGACCCGCCAGGACAGTGTGGGACAAGGGCTCAGCCCTGTTC
TGACGGGGTCAATGCGCGAATGGACAGCGCGTGGATGTCGGTCTCCATCATCGCGCCCAG
CGCGGCATAGACCGCGCGATGCCGGGCCAGTGGACCCAGTCCGGCGAAGCGTTCACTGAC
CACATGCACGTTGAAATGGCCGCGACCATCGCGTGCACCGGCGTGGCCGGCATGACGATG
ACTGTCGTCTTCGATTTCCAGCACGCTCGGGGCCAGCGCCTGCTGCAGTGCGTCACGCAT
CCGCTCGATCCGCTCCGCGTTCACGGCAGGACCTTGCGGAACGGACGCACCTGTACATGG
GTGTAGACGCCCGCGGCTACGTAAGGGTCGGCATCAGCCCAGGCCTGGGCCTGCACGAGC
GACTCGAACTGCGCGATCACCACCGAACCACTGAAGCCGGCCGGGCCCGGGTCCTCGCTG
TCTACTGCCGGGCACGGTCCGGCCAGCAGCAGGCGGCCTTCGTCGCGCAGCGCGTGCAGG
CGCGCCAGGTGTTCCGGACGTGCCTGCAGTCGCTGTGCCAGCACGTCCTGGCCGTCATAG
CCTTCAATCACATACCACACGGCATTTCCTCGCTTGCGTTGTCGGGTGCGCAGATTCTAG
CCAATGCCGCCCTCGCCCCAGCCCGGCTGGACACTGGCGCGACAAAGGCTTACCCTAGAC
ACCATTGCACGTGGCTGGATGCAGCAGCCCGTCGTCTGTGGCCAACGCAGCCCCCGACGA
CCGTCCCGCTGCTTCGAACCGGACCACCTGGCCGGGCCACGTAGACGACCTCCCCGTAGT
TCCGTCGCTGCCGTTTACTGCGGCGCGTCCTGCTGTTTGATATGTGTGGAATCGCGCCGA
TCCCGGCGTGTCTGGTGCCGTGGGGCGCCGTGGCGTTGGCCCGGTGAACCCGCTGCCGCG
ACTGGTCCGATGCAATCCTGATGTCCATTAGATGACTTCCGAACTCGCGCTCGACGCGAA
CCCGCCAACCCGGCCGCCCGCCCCCCAGCAGCAGGAAATGCCGCTGGCCGTGGTGCATGG
GCAACCGGTCCTGCAGATTCCGCAGGACCTGTACATCCCGCCGGACGCGCTGGAAGTCAT
CCTGGATGCCTTCGAAGGCCCGCTGGACCTGCTGTTGTACCTGATCCGCCGCCAGAACCT
GGACGTACTGGACATTCCCGTGGCCGAGATCACCCGGCAGTACGTGGAATACATCACCGT
GATGCGCGAGCTGCGCTTCGAGCTGGCCGCCGAGTACCTGGTCATGGCCGCGATCCTGGC
CGAGGTGAAGTCGCGCATGCTGCTGCCGCGCCCGGTCAGCGAGGAAGGCGACGAGGCCGA
CCCGCGCGCCGAACTGGTGCGCCGCCTGCAGGAGTACGAACGCTTCAAGCAGGCCGCCGA
GGACATCGACGCCCTGCCCCGCCAGGACCGCGACACCACGGTGGCACACGCCTTCATGCC
CGAACGTGCTGCGGTGAAGCTGCCGCCGCCGGTGGACCTGAAGGAAATGCTGCTGGCCCT
GCACGACGTGCTCAAGCGCGCCGAGCTGTTCAGTGGCCACGCCATCAAGCGCGAGGCGCT
GAGCGTGCGGCAACGCATGGGCGAAGTGCTGGGCCGGCTTGAAGATGGCAAGTTCTACCG
TTTTGAAGGGCTGTTCACCGCAGAAGAAGGCAAGCTGGGCGTGCTGGTCACGTTCCTGGC
GGTGCTGGAACTGGCCAAGGAACAGCTGCTGGACATCGTCCAGGAAGAGCCGCTGGCGCC
GATCTACGTGAAGTCCCTGGCCGCCGGCAACACCAATGCCCCGCTGCAGTTCAGCAGCGA
GTTCGACGACAACGACGCCGCCAACGAGAACGAGTGAGCGCTGACTGCCGATGGACCAAA
CGCTGATCAACCGCATTGTCGAGGGTGCCCTGCTGGCCTCCAGCCAGCCGCTCACCCTGG
CCCAGCTGAAAGACCTGTTCCCGGAAGAGGAGCCGGCACCGCCGGGCAGCATCGAACGTG
CGCTTGAGCGCCTGCGCGAAGCCTGCGAAGGCCGTGGCGTGGAACTGGTCGAGGTCGCCT
CCGGCTTCCGCTACCAGGTGACCGGCGAAGTGCATGGCTGGATCAGCCGGCTGTGGACCG
AACGCAAGACCCGCTATACCCGTGCCACCCTGGAAACCCTGGCGCTGATCGCCTACCGGC
AGCCGATCACTCGTGGCGAGATCGAGCAGGTGCGCGGCGTGGCGGTCAGCAGCAACATCA
TCCAGGCGCTGGAGGAACGCGAGTGGATCCGCGTGGTCGGCCACCGCGACGTGCCCGGCA
AGCCTGCCCTGTTCGGCACCACCAAGGGCTTCCTGGACTACTTCGGCCTGAAGCGCCTGG
ACGAGTTGCCGCCGCTGTCGGAACTGAAGGACCTGGGCGAGCTGGAACCCCAGCTGGCCC
TGGACCGCGACGCACCGGCCGCCGCCAGTGCCGAGGGTCCGGACATTTCGGCTGGCGCCG
ATGGCGCTGCTGCCAACGATGACGCCGGCCTGGCCGGCAGCGACACCCCCGATTCCGCCG
ACGCAGCGTCTGCGTCGGCTTCCGATGAGCAAGCACCTTCGCCCCTTGATGATGGGCACC
CCGATTCCGCGCCGGGCGAGCGCGCGGTGCCCCTGAACGAACGCGAAGACAACGCCGTCG
CGATGACGACCGTGGCTGTTGACCAAGCCGATTCCGAACCAGAGGCCGACCCCGAAACCG
TCGGCCGGAGCAAAACTGATGAGTGACACCCCCCGTAACAAGCTCTCGCTCAAGCGCGAA
GCCACCTCCGAACAGTTCAAGCTGGAAGAGCGCCTGCACAAGGTGCTGGCCCAGGCCGGC
CTGGGTTCGCGCCGCGCGCTGGAACAGCGCATCGCCGAAGGCCTGGTCAAGGTCAACGGT
GAAGTCGCGCAGACCGGCATGTCGGTCAAGAGCGGCGACAAGATCGAGCTGGATGGCCGC
GGCTTCGTCGCCACCGCCCTGGCCGAACCGTCGCGCGTGCTGGTCTACAACAAGCCGGAA
GGCGAAGTGACCACCCGCGAAGACCCCGAAGGCCGCCCGACCGTGTTCGAATCGCTGCCG
CCGCTGAAGGGCGCGCGCTGGATCGCCATCGGCCGCCTGGACATCAACACCACCGGCCTG
CTGCTGGCCACCACCGACGGTGAACTGGCCAACGCCATGATGCACCCGTCGTTCGAGGTC
GAGCGCGAGTACGTGGTGCGCGTGCGCGCCCCGGAAGGCGAGGAGAAGGCCTCCGACGCC
ATCGTCGACCGCCTCGCACGCGGCGTGGCACTGGAAGACGGCCCTGCCAAGTTCGACGAG
ATCGAACGCATCGGCGGCACCGACTCGCACGACTGGTTCCGCGTCGTGGTGAAGGAAGGC
CGCAACCGCGAAGTGCGCCGCCTGTGGGAGTCACAGGGCTGCCAGGTCAGCCGCCTGAAG
CGCACCCGCTACGGCAAGGTGAGCCTGCCGCGCGAACTGGCCCGTGGCCATTCGGTGGAA
CTGGGCACCGCCCAGGTTGAAGCCCTGCGTGCGCAGCTGAAGCTGGAAGAAGGCGCGCCG
TCGGCTCTGACCCTGCAGCCGGTGATCGGCCAGCGCCGCGCCGCCAAGACCACCGTGCGC
GTGCGCGAAGGTGGCCGTGGCAATGCCTACGTCAACGGCCATAACACCGCCGACGAAGGC
CGCGAGCTGCGTCGCTTCGACAACGTCCGCGAAGACCGCGGCCGTGGCCGCGGCGGCAAG
GGCGGCGGGTTCAAGGGTGGCCTGACGGTCAGCGGTGAAGCAGCAGCCAAGCAGTCGCAG
AAGCCGTTCAAGCAGCGCACCCAGAAGAACGACCGTTCGCTGCCGGAAGGCAACCCGGCC
GCGTTCCGCACCTGGTACGTGCCGGATGGCGTGAGCACGGGCCCGAGCGGCCATCGCAAT
GCCGGTCCGGGCGCGCGCGGCCCGGGTGCCCGTGGTCCGGGCGCAGGCGGCCAGGGCCGT
CCGTACGGCAAGCCGAAGGGGCCGGGCGCCGGTGGCGGACAGGGCCGTGGCGGTTTCGGC
GGTGAAGGCCGTGGCGGCGCAGGCGGCCAGGGTCGTCCGGCCGGTGCCGGCAACCGCTCG
CAGGGCCAGGGCAACAAGCACCCGTATGGTCATCCGGGCAATGCCCCGAGCTTCCCGTCC
GACCACGCCACGCCGGGCTTCAACCCGTATGGCAGCCCCAAGCCGGCACACGGCGCCCGT
CCGGGCGGTCGCGGTCCGGGCGGTGGCAACAACCGTGGCCCGGGCGGTAACCGCGGCCCC
GGCGGTCCGGGTGGCAACCGTGGCCCGGGTGGCCCCGGCGGCAACCGCGGTCCAGGCGGC
CCGCGCCGCAGCGGCCCGCGCGGCGGCTGATCACCGGCACGCCTGAAATGAAAAACCCCG
GCGCAGGCCGGGGTTTTTCGTTGAAAAGGGGACGGAGGGGATTAAGTCGTTTTTGTCACG
GCCTGTGTCAAAGGGGCGAGAGCGACTTAATCCCCTCCGTCCCCTTTTGCGTGGCGCTGG
AACGCGGCGGGTGTGGTGCCGGTCATGCCGCGGAAGAAGGCGATGAACGGGCTCTCGGCG
GAGAAGCCGGTGTCCTGCGCCACGTGCGCCACGCGTTGGCCCAGCAGCAGCAACTCCATG
GCCCGCATCAGGCGCCATTGCTGGCGCCAGGCCTGGTAGCTCATGCCGGTATCACGCTGC
ATCAACCGGCCGACAGTACGCGCGCTCAGGCCCGTGCGCGCGGCCAGCTCCCCCAGTTCG
GGCGGCAGCTGTTCGGCCACCGGGAGGCACCGTGCGATCCGCGGATCACGAGGCAGAGGC
AGGTCCATCGGCGCCACCGGTGCAGCAGCGATTTCCAGCACGCACAACGCCAGTTGGTGG
TGCGCGCGCGGCGACTGCCAGTCATGGTCGAACGGCGCCTGCGCGATCGGCTCCAGCAAG
GCCTGCAGCAGCGGCCCCACGCCGATGATCGCAGGCTGCCGGGGCAGCTGAGCCGACAGC
GCGGCGTCGAAGTACAACGAACGGTAGTCGACCGCCTGGCGCATCTGCGCGCGATGGCGC
AGCCCGCCCGGAATCCACGCGGCACGCGCGGGCGGCAGCAGGCTGATGCGATCACCGTAG
GTCAGGCGCGTGCAGCCCTGCCGGGTGTACAGCAGCTGCGCGCGTGCATGCTGGTGCCAA
CCCGAGTCGTGATCCGCCAGTGAGGCTGCAATCCCCAGCACCGGAGCACTCCAGGCATCG
GCGTCGAAGTGCGCGTGCGGCTGCAACCAGGCCATGTCTTATTTCATACATTCGATGACA
GGATAGACAGAGTGCGCCATTGCGGACGCGACCACAATGCGCGGCCCTGTTCCTGGAGCG
CCCGCATGTCGCGCCGCCTGTTGTTGCTCGCCATTGCACTGCTGATGTTCCCGCAGTTGG
CACAGACCCTTTACAGCCCGGCCCTGGCCGATCTGGCCGAACGCTTCGCCCTGCCGCCGA
GTGCCGCCAGCCAGGCCATGAGCCTGTACCTGTTCGGCTTCGCCGCAGGCGTGCTGCTGT
GGGGGCGCCTGGCCGATCGTATCGGTCGTCGCCCTGCCCTGCTATGCGGCCTGGCCGTGT
TCGCACTGGCCGCCTGCGGCGGCCTGCTGGCCAGTACCTTCGGCCAGGTCCTGCTGGCAC
AGGCACTGGCCGCACTGGGTGCGGCGGCGGCCTCGGTGGTAACCCAGACCGTACTGCGCG
ACCGCCTGCAGGGACCCGCGTTGGCGCAGGCGTTCTCCTGGATCGGCATGGCCCTGGCCC
TGAGCCCGGCCATCGGCCTTGCACTGGGCACGCTGCTGGTCGCCGCCCATGGCTATGTCG
GCGTACAGTCCGGCCTGCTGCTGATCGCTGCCCTGCTGGCAGTCGCATGCCTGACGGGCC
TGCGCGAAAGCCGCCCTGCACAGATCCCGCACGTGCCCATGCTGCCGCTGCTGCGGGAAC
TGCTGCGCGATCGCTGGATCTGGTCACACGCGTTGCTGGTGATGGCCTTCAACGTGGCGA
TGTACAGCTGGTATGTGCTCGGCCCCTTCGTGTTTGCGCGCCTGCACTGGCCAGTCACCT
GGTTCGGCGCCAGCGGCGCGGTGCTGGCACTGGGCTCGGCACTGGGCGCGTGGGGCAATG
GCCGCCTGCTGCGTGCAGGCGTTGCCGCAACCACGCGCATCCGCATCGCCGCAGGACTGG
TCCTGACGGGAGGCCTGCTGGCCGCGCTGCTGCATGATCACCCTGCCCTGATCGCGGCGA
TGGTGCCGGTGGTGACGGGCTTCGGCCTTGCCATTCCCAATGTGCTCGGCCAGGCCCTGC
GCGGCTATCCACACTGTCTCGGCAGCGCAGGCGCGCTGTTCGGCCTGCTCTACTACCTGT
TGATCGGTGCGGCAATGGCGCTGGTCGGTGCAGTGCAGATGCTGGCACCGACCGTTATCG
CGTGTGGCCTGCTGGCCTTGTGGCTGCAACGGCGGCGTCCCGCTGCAGCCTAGGAATTGC
TGCAAAAGCAGCGCACTGTGCTGGCCTTCCGGGAACGGCTTTGATTCCCCGGCTATCGTG
CGCGCGCTCCCACACAAGGCAGATGCTCATGATCACCATCACCGCCGAACAGGCCCGCGC
CAACGTCGATGCCGCCAAGCGCCCGATCGAACTGTTCTACCGCGACCTCGACAACGCCAT
CCAGATCGGCTCGGAAAATGGCCGCCGCTACATCGTGTTCGGCTTCAGCCAGGTGATGGC
AAGCGCGTCGAAGACGTGGTCGCACAGCTGCTGAAGAATGGTTTCGGTGTCGAACGGTTG
TTGAGCGATTCCGAACAGCACTACATCCGCATCAGCTGGGGAACTGCCGCGCCGTCGCGC
CTCAGCGCCGGCTGAGGGTGAACGCGGTGCCGTCCACGCCCAGATCCCAGCCCTTGCCGG
TACCGGACAGGGCCAGCGAGATGTCGCCCTTGGTCATCACCTGCGCGTTGCTGGACTTCA
CCGCACCGGCATGCGCGCCCACCGAGGCGTAAGTACCCAGCAGCTCGTTGACGCTGACTG
CGCCGGTGAAGCTGCCACGTCCGTTGGTGATCTTCGACTTGCCCACGGTCAGGCCGCCGC
CCTTCATCTGGATGCGCACCGGCATGCTGGCGCCATTGCTGCAGGTGAGCGTGCCATTGC
CGGATGCAGTCTTGTAGATCAGCGACCAGCCAGAGAGGTTGTAGCGCAGCTCGCAGTCGA
GGTTGCCAGCGGCGTGCGCGGCCGGGGCCAGCGATGCGGCAGACAGGGCAAGCAGCAGGG
CGAAGGGCTTGTTCATGGCAGGACTTCCAGTTCGGTCGGACTGCCGGCGAATCTAGCAGC
GCGCGCGTGCACGTTGGATGCAGGCGCACGCGCTGGTGCAGCAGTGTTCAGGCCGGTGCT
CAGGCCTGTTCGTCCAGGTGGAAGGCATCGGCATCGAGCATCGCCGGGAAACGCGCGCGG
TGTGCGGCCAGCGACTCGGCCGAGATGGTGGTGGTGACCACCTGTTCGCGTTCGCGGATC
TCCACCTGCGGCTGGCCGAGAAAATCCAGCACCGCGCTGTCGCCTGCGTAGTGCAGCTGG
TTGCCATCGACGCCGACGCGGTTCACCGCCGCCACGAAGCACAGGTTTTCAATCGCACGT
GCACGCAGCAGGGTCTTCCACGCATAGGCGCGTGCCGACGGCCAGTTGGCGACGAAGATC
TGCAGGTCGAAATCCAGCTGCTGCGGACGCTCCACGTTGTAGCGGTTGCGGCAGAACACC
GGGAAACGCAGGTCGTAACAGACCTGCGGATTGATCCGCCAGCCCTTCCATTCCACGCTC
AGGCGGTCGCGACCGGCGGCATAGCGCTCGTGCTCGCCGCCGAAACGGAACAGGTGGCGC
TTGTCGTAGTACTGCAGGTCGCCATCGGGCGTGGCGAACAGCAGGCGGTTGTAGACGCCC
TCGCCGTCGCGCAGCTGCACGCTGCCGATCACCGCCGCGTTCAAGGTCCTGGCCTGTTCG
CGCACCCAGGCCACGGTCGGGCCGTCCATGCCTTCGGCCTGGGCAATGGCGTCGTTGGAG
AAACCACTGGTGAAGGTCTCCGGCAGGATCACCAGGTCGGTAGTGCCGGCCAGCGGTGCC
AGCAGCGCGCCGTAGTAGGCGCGGTTGCCGGCCGGATCGTGCCAGCGGGTGTCGCCCTGG
ACGAGGGAAATGCGCAGGTCCTGCATGTTCACGCCTCCGCTCAGAGCAGGCGCAGGCGTT
CGATCGCCGCGTCCATCGTTGCTTCATTCTTGGCAAAGCACAGGCGCACCAGGCGCTGGC
CGGCCGGCGGGTTTTCGTAGAACGGCGACAGCGGGATCGCGGTTACGCCCTTCTCGATGG
TCAGCCACTTGACGAACTCATGGTCCGGCAGATCGCTGATGGCCGAGTAGTCGACCAGCT
GGAAGTAGCCGCCGGGGACCGGCAGCGCCTTCAGGCGGGTGCCGGCCAGCTGCTCGCGGA
AACGGTCGCGCTTGGCCTGGTAGAACGCGCCCAGCTCCAGGTGGTGTTCGGGTTCGTCGC
GGATCATCGCGGCGAAGCCGTACTGCGCCGGGCCGAAGCTGGTGAAGGTGTTGTACTGGT
GCACCTTGCGGAACTCGGCGGTCAGTGCCGGCGGTGCGATCGCATAGCCGATCTTCCAGC
CAGTGCAGTGATAGGTCTTGCCGAAGCTGGAGATCACGAACGCGCGCTCGCGCAGTTCCG
GGTAGCGCAGCGCCGATTCATGGCGGCGGCCGTCGTAGATGATGTGTTCGTACACCTCAT
CGGAGATCAGGTAGATCTGCGTGCCACGCAGCAGCTCGACCAGTGCCTGCATGTCCTGCG
CCGACAGCACCGCGCCGGACGGGTTGTGCGGGGTGTTGACGATCAGCATGCGGGTGCGCG
GGGTGATCGCCGCACGCACGCGGTCCCAGTCGACCGCGAAGGTCTGCGGATCCAGCGACA
CATGCACGGCCTTGGCACCGGCCAGGTCGATCGCCGGTTCATAGCAGTCATACGCCGGGT
CGAGCACGATCACTTCCTCGCCGGCACGCACCACGGCGTGGATGGCGTTGAAGATGGCCT
CGGTACCGCCACTGGTGACGGTGATCTCGCTGTCCGCATCGACCTGCGCGCCGTAGCAGT
CCAGTGCCTTCTGCGCGATGGCCTGGCGCAGCGGCGCCACGCCGGTCATCGGCGGGTACT
GGTTCAGCCCGGCGGCCATCGCCCTGGCGGTCTCGTCGATCAGGCGCTGCGGCGCCGAAA
AGTCCGGGAAACCCTGGCCCAGGTTGACTGCGCCGTGTTCGGCGGCGAGCTGGGACATCA
CGGTGAAGATCGTGGTACCGACCTTGGGCAGCTTGGTGTTCGGTTGCATCGGCCTGGGCT
GTGGGGGAACAGGCCTGCGAGTTTACGCAATCCGCGCGTCGGTAGTGCCGGCCGCTGGCC
GGCACCCCTGGGACGATCTGCGGCGCCGGGTCGCATCTGCCGGCCAGCGGCCGGCACTAC
CATCGGCATTCACCGCTACAATTGCCATCGCACTCCGGCATGAAGACCCCTGCCCCTTGA
ACACCCCTGCATTGCTGGCCGCCAGCGGCCTGAGCTTCTCCCGCAATGACGAGCCGGTGT
TCGGCCCGCTGGACTTCCATGTGGACGCCGGCGAAGCCCTGCTGGTGCAGGGCGGCAATG
GCGCCGGCAAGACCACCCTGCTGCGCGTGCTGGCCGGCCTGGCCCGGCCCGGCGCCGGCC
AGGTGCGGATCGACGGCAAGCCGGCGAGCAATGCCGAACGTGCACGCTACGTGGCCTACC
TCAGCCATCTGCCGGCCCTGAAGCCAGACCTGGACACGCTGGAGAACCTGCACTTCCTGT
GCGGCCTGCATGGACGGCGTGCGCGGCAGATGCCCGGCAACGCGCTGGCCATCGTGGGCC
TGGCCGGTTATGAGGACACCCTCGTTCGGCATCTGTCCGCCGGGCAGAAGCGGCGGCTGG
CACTGGCACGCATCTGGCTGTCGCCGGCGCCGCTGTGGCTGCTGGACGAGCCCTATGCCA
ACCTCGACCTGGAGGGCATCACCCTGGTCAACCGGATGATCTCGGCGCACCTGCGTGCCG
GCGGCGCTGCGCTGGTCACCACCCATGGCGCCTATGCCGCACCGCCGGTGCGTACCCGCC
AGCTCGACCTCGGCGGTGCCGCATGATCGCGCCGGGTACCGAGCCAGGCCTGTGGCAGAC
CGCAGGCGCCCTGCTCAAGCGCGACCTGCGCCTGCTCTGGCGCCGCCGCGGCGATGCGCT
GCAACCCCTGCTGTTCGCGGTGCTGGTAGTGGTGCTGTTCGCGCTGGCCCAAGGCCGCGA
ACCACAGCTGCTGGCCGCCACCGCGGGCGCGGTGCTGTGGCTGGCCGTGCTGCTGGCGGG
ACAGCTGTCGCTGGATTCACTGTTCCGTTCCGACGCCGAAGATGGCTCGCTGGAACAGTG
GCTGCTGGCGCCGGTGCCGCTGGCCTGGCTGGTGCTGGTGCGCGTGCTGCTGCACTGGGC
GACCACTGCGCTGCCGCTGATCGTGGTCAGCCCGCTGTTGGCCGAAATGCTCCATCTGCC
GCATGACCAGCTGCCGATGTTGCTGGCATCGTTGCTGCTGGGAACGCCGTTGCTGAGCCT
GATCGGTGGCGTGGTCGCCGCACTGACCGTTGGCATCCGACGCTCTGGTATTCTCGTGGC
GCTGCTGTCGCTGCCGCTGTACGTGCCGGTGCTTGTGTTCGGCGCCGGCAGCCTGGCGGC
AGCCGGACGCGGGCAGGATCCGGTCGGTGCGCTGCTGATGCTGGGCGCTGGCCTGCTGCT
CGCGCTGGTGCTGGCTCCGCTGGCCACTGCCGCTGCAATACGTATTTCTCTGAGTTGACC
GAGCTGAGAGCCAATCCACCCCTGCTGGATAGCCGCCACGCATGAATCCGATTGTCCGCT
GGTTCCACCAACTCGGTTCGCCTCCCACGTTCGACCGTTTCGCTGCCCGCTGGTCGCGGG
TGCTCTACCTCGCGGCTGTGCCGGTGCTGCTGGTCGGCATGTGGCAGGCGCTGCTGGTGG
TGCCGCCGGAAGCCAAGCAGCTGGACAGCTTCCGCATCCTTTACATCCACGTGCCCAGTG
CCTGGATGAGCCTGTTCGTATTCGCGCTGATGGCGCTGTATGCCGCCATCGCGCTGATCT
GGCGGATCAAGGTCTGCGAGATCCTGGCCATGGCCTGTGCACCGATGGGCGCCGGTTTCA
CCCTGATCACCCTGCTGACCGGCAGCATCTGGGGCAAGGGCACCTGGGGCACCTGGTGGG
ACTGGGACCCGCGCATGACCAGCGAGCTGGTGCTGCTGTTCCTGTACCTGGGCGTGATCG
GCCTCTACCACGCCATCGAGGACCGCCGCAGCGCCGCACGTGCGGCGGGACTGCTGGCCA
TCGTCGGCGTCAGCCTGCTGCCGGTGATCCGCTATTCGGTGGACTGGTGGGGCGGCCTGC
ATCAGCGCCAGTCGATCAACGTGTTCGGTGAATCGGCGATCAGCAGCGCGATGATCGCGC
CGCTGTGGTGGATGGTGATCGGCACCAAGTTCTGGTTCGCCGGTTCGGTGCTGGCCAAGG
CGCGCGCCGACAATCTCGACCGCGAGGCCGGCAAGGCCTGGGTCGGTGGACGCGTCGGTG
CCGAACGCCCGGTCCGGGAGGCCCAGCCATGACCCACCTTCCCTATGTGATCGGCGCCTA
CGCCGTGTTCGTGCTGGTGCTCGGCGCCGACGCCATCGGTTCGTGGCTGCGCCTGCGCGT
GGCACGCCGGCTGGCACTGGCCCGCCAGCAGCGTCAGCAGACCCGCGCCGGCAGGCAGGA
CGCAGCTGTGCCGCTGTCGACGGAGCTGGAACGATGACCCCGGTACAGCGTCGCCGCTTG
GCATGGGTGCTGCTGGCCCTGCTCGCCTCCGGCCTGGCCACTGCGCTGGTGGCGATGGCA
CTGGAGCGCAACATTGCCTACCTGTACACGCCTTCGGAAGTGCTGCGCGGTGATGTCGAT
GCGCAGTCGCGCTTCCGCTTGGGCGGCATGGTGGTGAAGGGCTCTTTCAATCGGCCGGTC
GGCTCGCTGGAAGCACGTTTCGAAGTGACCGACGGCGACGCGCAGCTGGCAGTGACCACC
TCGCGGATCCTGCCGGACATGTTCGCCGAAGGCACGGCGGTGGTCGCCAGCGGCCGCCTG
CAGGGCGGCACCTTCGTCGCCGACGAAGTGCTGGCCAAGCACGATGAGAAGTACGTGCCG
AAGGAAGTGGCCGACAAGATGGGCGATGCCCACCGCAAGCACGATGTGCCGGTGACGGCC
CCCGAGGTGCGCTGAGTGCTGCCCGAACTGGGTCAGATCCTGCTGATGTGCGCATTGCTG
GCCTCGCTGCTGCAGGCCGGCCTGCCGCTGGTCGGCGCACATCGCAACAACACGGCATGG
ATGGCGGTCGCACGGCCAGCCGCGTTCGCGCAGCTGCTGCTGCTCGCCGGCGCGTTCGCG
GTGCTGACCGCCGCATTCGTGCAGCAGGATTTCTCAGTGCGCTACGTGGCCGAGAACTCC
AATTCGCTGCTGCCGATGATCTACCGCTATTCGGCGGTCTGGGGCGCGCACGAAGGCTCA
CTGCTGATGTGGGCGCTGGTGCTGGCATTGTGGACCGGCGCGGTGGCGCTGTTCTCCCGG
CACCTGCCGGCACCGGTGCAGGCGCGTGTACTGGCGGTGATGGGCATCGTCAGCGTCGGC
TTCCTCGCCTTCCTGATCTTCACTTCCAACCCGTTCCTGCGCCTGAACCCGGCGCCGCTG
GAAGGACGCGATCTCAACCCACTGCTGCAGGACCCGGGGCTGATCATCCATCCACCGATG
CTGTACATCGGTTACGTGGGTTTCGCCGTTCCGTTCGCATTCGCGGTGGCGGCGCTGCTG
GAAGGTCGCGTGGATGCGCGCTGGCTGCGCTGGACGCGGCCGTGGACGAACGTTGCGTGG
GGCTTCCTGACCCTGGGCATCGCCCTGGGCAGCTGGTGGGCCTACTACGAGCTGGGCTGG
GGTGGCTGGTGGTTCTGGGACCCGGTGGAGAACGCCAGCTTCATGCCATGGCTGGTCGGT
GCGGCACTGATCCATTCGCAGGCCGTCACTGAAAAGCGCGGCACGTTCGGCAGTTGGACC
CTGCTGCTGGCGATCGCGGCCTTCGCGCTGTCGCTGCTGGGCACCTTCCTGGTGCGCTCC
GGTGTGCTGACCAGCGTGCATTCGTTCGCCGCCGATCCCTCGCGTGGCCTGTTCATCCTG
GTGTTCCTGTCGGTGCTGGTCGGTGGCAGCCTGCTGCTGTACGCGCTGCGCGCCAGCCAG
CTGAGCGTGGACGCCGACGACCCGCGCCGTGGCTTCACTGCCACCTCGCGCGAGACCCTG
CTGCTGGCCAACAACCTGCTGCTGGCCACGGCCTGCGCGATGGTGCTGCTCGGCACGCTG
TATCCGTTGCTGGCCGATGCGCTGTCGCTGGGCAAGATCTCGGTCGGCCCGCCCTACTTC
GGCAGCCTGTTCCTGCTGCTGATGGCGCCAATGATCCTGCTGCTGCCGTTCGGCCCGCTG
GTGAAATGGCAGCGTGACCAGCCCTCGCGCGCCTTCGCGCTGCTGGCACCGTGGCTGGGC
CTGGCGCTGCTGCTGGGCGCGCTGGCCTGGTGGCAGGCGCCGCAGAACGGCTGGAAGGCC
GGCATCGGCGTGGCCGCTGCGGCCTGGGTCGCACTCGGTACCGCACGCTTCGTCTGGCAG
CGACTGCGCGGCAACGGCCGCTTCACCGCCGAAATGCTCGGCATGATCGTTGCCCACGCC
GGCATCGCCGTGTTCCTGGCCGGCGCGCTGCTGGTGGAAGCCTTGAACGTGCAGCGCGAA
GTGGCGCTGGCCCCGGGTCAGCAGCTGGTGGTCGGTCGCTACGAAGTGCGCTTCGAGGGC
GTGGACCACCGCGAAGGCCCCAATTTCATCGCCGACCGCGGTCACCTGCGGGTATTCCGC
GACGGCCGCGAACTGGCCCTGCTGCACCCGGAGAAGCGCCAGTACGCCAGCGGCGGCCAG
GTGATGACCGAGGCCGGCATCGATGCACGCTTCGACGGCGATGTCTACGTGGCATTGGGC
GAGCCGCTGGGCAACAATGCATGGGCGGTACGGGTGCATATCAAGCCGTTCGTGCGCTGG
ATCTGGCTGGGCGCGCTGTTGATGGCCCTGGGCGGATTCATCGCCGCCGCCGACCGCCGT
TTCCGTCGTCCGTAGGAGTTTCCATGTCCGAGTCCCCCGCCCCGCGCCCCTCCCGCCCGC
TGCCGCCGGTAGCCATCGTGATCGGCGTGCTGTTCTTCTTCGGCCTGCTCGGGCTGATGA
TCTACGGGGTTATGAAATCGGGTGATCCGCAGCGCGACGTGCTGCCGTCGGCGCTGATCG
ACAAGCCGGCGCCAGCGTTCGCGCTGCCGGTGCTGCACGACCCGGAAATGATCGTGCACA
GCGACGAACTGCGTGGCGCGCCGTACCTGTTGAACGTGTGGGGCAGCTGGTGCGCGGCCT
GCCGCGAGGAACACCCGGTGCTGACCCGTTTCGCCGAGAGCAAGCGCGTGCGCGTGATCG
GCTACAACTGGAAGGATGAACCGACCGATGCCCTGCATTGGCTGGAACAGCTGGGCAACC
CGTTCATGGTCGTGCTCAGCGACGTGGAAGGCCGCACCGCGATCGACTGGGGCGTGACCG
CTGCACCGGAAACCTTCCTTGTCGACGGCAGCGGCATCGTGCGCTGGAAGTACAGCGGTG
CGATGACCCAACGCGTGGTCGACGAGAAGCTGATCCCGGCGCTGGAGAAGATCGAGAAGG
CCCAGGGCAATGCCGGCAGCACGTTGCACACGGCGCCCTGAGCCCATGCGCTGGCTGCTG
GCGCTGCTGCTCCTGATGCTGCCGCTGGCCGCGCTGGCACAGCAGCCGCTGCATGATCCG
CAGCCGCTGCAGTTCCGCGATGGCGCCGAAGAACGCCGCTTCCACGACCTGGCCGCGCAG
CTGCGCTGCGTGCAGTGCCAGAACCAGTCGCTGGCCGATTCCAACGCGCAGATCGCGCAG
GACCTGCGCCGCGAGGTGCTGCAGCTGATGCAGCAGGGCCACGACGACGCGCAGATCAAG
CAGTTCCTGGTCGCCCGCTACGGTGAGTTCGTGCTCTATCAGCCACCGTTGCAGCCGGGC
ACCTGGCTGCTGTGGGGCGGTCCCCTGCTGATGCTCGGTGCGGGTGCTCTGGTGGTGCTG
GGCATCGTCCGCCGCCGTGGCCGTACGGTTGGCGCCGCAGCGGCCGGCAAGGCCGATGAA
GGAGACGGATGGTGAGCCATTGGCTGCCGATGCTGGCCGGTCTGGTTGCTGCGTTGATGG
CAGCGCTGGTGCTGTGGCCGCTGCGCCACTCTGGCCGCCGCGGTTTCGTGGTCGGCGTAT
TCGCACTGGGCGTGGCCGGTGCCTGCCTGTACCTGCTGGTCGGTGATCCACGTGCCGCAC
AGATGCAACCGACGCCTTCGGTAGCCACCCTGCGCGATGGCGTGCAGGCCCTGCAGGATG
CACTGAAGCGTGACCCACAGCGGGCCGATGGCTGGGCGCTGCTTGGCCGGTCGCAAGCCG
AACTGGGCAACGCCGCGGCCGCGGCGGACGCGTTCGCGCGGGCCGCCACTCTCGCCCCGG
AAGACCCCGGCGTGCTGGTGGAGGCGGCGCAGGCACGTGCGCAGGCCGATGCCGGCAAGC
AGTTCGATGACACGGCGATGGCCTGGCTGCAGCAGGCGCGTGCGCTGGCGCCCGATGCCG
AGCGTGCCAGCTGGCTGCTGGGTATCGCCCTGCGCCAGCGCGGAAAGAATGCCGAGGCCG
CAGATGTGTGGAGCGGCCTGCTGCCACGGCTTGAGCCCGGCGCCGCGCAGGCGCTGCAGG
CGCAGATCGCCATCGCCCGTGAAGCCGCCGGTCAGCCGTCCGATGCAGCCGTTGCGGCGC
CACCGGCGCTGTTGCAGGTGCGCGTGCAGTTGCCTGCGTTGAAGGGCACCGAGTGGCCGG
CCAGCACCCAGGTATTCGTGCTGGCCCGCGCCGTGGGTGGACCGCCGATGCCGGTGGCCG
CACGCAAGCTGCCCTTGGCAGGATTCCCGGCCACGGTCGGGCTGGGTGACGCTGACAGCC
CGATGCCAACCGCACCGCTGTCGGCCCATCGCGAAGTGGAAGTGCTGGCACGCATCTCGC
GCACCGGCAGCGCCAACCGCAGCGAGGATGACCTGCAGAGCGTACCGGTGAAGGTGAGCC
TGCCCCACGACGGTGTTGTGGAGCTGCGCTTCCCGTAACGCGCCGCGGTAGTGCCGGCCG
CTGGCCGGCAACCCCACAGCCGCATCACGATTCATGAGGTTGCCGGCCAGCGGCCGGCAC
TACCTGCATCGCCGATGGAAACCAGCGTGTCGCCAGCTCCACATGCGGCCCCGCTAGAAT
GCCTGCATGACCGAATTCATCCCGCCCGGCACCCGCTTCCACGCCCTGCCCTCGCCCTTC
CCGTTCAAGCGCGGCGGCGCCCTGCACGGCGCGCGCGTCGCCTATGAGACCTGGGGAACA
CTGGCGGCCGACGCCAGCAACGCGATCCTGATCGTGACCGGCCTCTCGCCGGATGCACAT
GCGGCAGCCAACGACGCCAACCCGGCAGCGGGCTGGTGGGAAGGCATGGTCGGACCCGGC
AAGGCGATCGATACCGACCGCTGGTTCGTGGTCTGCGTGAACTCGCTGGGCAGCTGCAGG
GGCTCGACCGGTCCGGCCTCGCTCAACCCGGCCACCGGCCAACCGTATCGTCTCGACTTC
CCCGAGCTGTCGATCGAAGACGGCGCGCGCGCCGCGATCGAAGTCGTGCGCGCCCAGGGC
ATCGAACAGCTGGCCTGCGTGGTCGGCAATTCGATGGGCGGCATGACCGCGCTGGCCGTG
CTGATGCTGCACCCGGGCATTGCGCGCAGCCACGTCAACATTTCCGGCAGCGCGCAGGCA
CTGCCGTTCTCCATCGCGATCCGCTCGCTGCAGCGCGAAGCGATCCGCCTTGATCCACGC
TGGAATGGTGGCCACTACGACGACGACGCGTATCCCGAGTCCGGCATGCGCATGGCGCGC
AAGCTGGGCGTGATCACCTACCGTTCGGCACTGGAATGGGATGGGCGCTTTGGCCGCGTG
CGGCTGGATTCGGACCAGACCGACGACGATCCGTTCGGCCTCGAATTCCAGGTGGAAAGT
TACCTGGAAGGCCACGCACGGCGCTTCGTGCGTTTCTTCGACCCCAACTGCTATCTGTAC
CTGAGCCGCTCGATGGACTGGTTCGACCTGGCCGAGTACGCCGATGGCGATGTGCTGGCC
GGGCTGGCGAAGATCCGGGTGGAGAAGGCGCTGGCGATCGGCGCCAACACCGACATCCTG
TTCCCGGTGCAGCAGCAGCAGCAGGTCGCCGATGGCCTGCGTGCCGGCGGTGCCGATGCG
CGCTTCATCGGCCTGGAATCGCCACAGGGCCATGATGCCTTCCTCGTCGATTTCGAGCGT
TTCTGCCCCGCCGTGCGCGGCTTCCTCGACGCGCTGTAAGTGGCGTGGCGGCGTAACCTC
GCGTTGGCCGCGTTCGGCGCGTTGATCGCGCTGATGGTCAGCGGTGTGCTGCCGCTGTGG
CTGGGTGGCTGGTGCATGCTGGCCAGCGCGGTGTCGTTCGCGCTGTACGGCCAGGACAAG
CGCGCGGCGCAGCGAAAGCAATGGCGCATTCCCGAACGCACCCTGCAACTGCTGGCCTTT
GCCGGTGGCTGGCCGGGCGCGCTGCTGGGCCAGGCGCTGTTCCGACACAAGCACCGCAAG
GCCGCATTCCAGTGGGTGTTCTGGTTGTGCGTGCTGGCCAACGTGGCCTCGATCGCGGTG
ATGCTGCGCGAGTTCTCGCGGTAACCGTTCGAATGGGTAATGCCGGCCGCTGGCCGGCAA
TTCCGTGTCCGTATCAGGCGCCATGAGGTTGCCGGCCAGCGGCCGGCACTACCGGTTCAC
GCTTCGCGGACCAGAGTCCCGTCGCGCAACCGGTACTGCGCATCGACCACGCCTTCGGGC
AGGTCGTCGTGGGTGATCATCAGCAGGCTGCGCCCGTCCAGCAATCCGGAAAGGTCCTGC
AACAGCGCACGTGCGGTATCCACGTCCAGCCCTTCGGTGGGTTCGTCGAGCAGCAGGATC
GGCGCATTGCGCAGCAGCGCGCGCGCCAGCGCCAGGCGTCGTGCCTGGCCCGCCGACATC
GTCGCACCGTTCTCGCCGACCCAGGCCTGCAGGCCGCCGTTGCGCTCGGCCCATTCGCCC
AGGCGCACGCGGCGCAGCACCGCCCACAAGGCGGCGTCGCTGGCATCGGGATCACCCAAT
CGCAGGTTCTCGGCCACGCTGCCGGCGAACACCGGCGCGTTCTGCGGCAGCCACGCCAGT
TGCCGGTGCCAGTCGGCCTGGGCGAAATCACGCAGGTCGCGGCCACCGTAGGTCAGCCGT
CCCTGCTGCGGATCCCACAACCGCAGCAGCAGGCTCGACAGCGTGGTCTTGCCGCTGCCG
CTGTCGCCGCGAATCGCGATGCGTTCGCCTGGCGCCAGGGTCAGCTGCAGGCCGGACAAC
ACCGGCCGCGCGCCGCTTGGCCACTGGAAATGCACGTCATCCCAATGCACGCGCGCAGCC
GGCGGCACCACCTGTGGCGCCTGCGGATCGTCCACCGTCGGCGGTTGCTCGACGATCGCC
TGCAGGCGATCGGCGGCAATGCGCCCGGACTGCAGCGACTGCCAGGCCAGGCCCATGCCG
GCCCACAGCTCGATCAACGCCACGGTGAGGAACACCAAACCTGCGGCCATTTCCGGTGCG
ATGCGCTGCTGCTCGGCCGCGTGCAGGGCCAACGCCAGCATCGCCACCAGGCCCAGCCCC
GCCACCAGGCCGTGCAGGGTCGAGGCCGCGATCAGGCGCCAGCGGCGGCGGCGGTCACGC
GAGGCCAGCTGCTTGGCAGCTACGCGTACCTTCAGCTGCCAGGCCGCATCGGCGTGCAGC
GCGGCCAGGTCACCCGCACCTTCCAGCCCTTCGAATGCAGCGGTACGCAATGCGGCACGA
TGCGCGGCACGGTCGGCCTCTTCGTCGTCATGGCCACGCACGCCCAGCCACGGCACGCCG
AAGGCGATCAGCAGCGCCAGCACCGCCAGCAGCACCGCAGCCGACGGCAGGATCAGTGCC
GCCGAAACGATCGCGACCAGCGACAATCCGCCCAACGCCACCAGCGGCCCGATCGCACGC
ACCAGCAGGCCGTCCACTTCACCGATGTCGCCGAGCAGGCGCGCCAGAAGGTCGCCGGTG
CGCGTAGCCCCCAACCGTGCGGGTGCCAGCGGCAACGCGCGGCGGAAGAACCACACGCGC
AGGTCGCGGGCGATGCGCAGCGTGGCGTCGTGGCCGACCAGCTTCTCGAAATAGCGCGAC
ACGATGCGCGCCATCGTCAGCCCGCGTATACCTGCGGACGGTGAGAAGAAGTTGAAGCCT
TGGCCGAGGCCGGCCGCACCAGCCAACGCGGCGGCGGTGAGGAAGCCACCGGACAGGCCA
AGCAAGGCGGTGCCGGCCAGCATGGTGGTCCACAGCAGCAGCACGGTCAGCAGCAGGCGC
GGCCGATGGCGCAGGAACACCGCGCGCAGCGAATCAGGCGAACGGCTCATGCGCGCACCG
CCTGTGCCGGTTCGACCAGGCGCCCTTCCGGCAGCAGCAGGCAGCGGTCGGCCCAGGCGA
TCACCGCCGGGCTGTGGGTGGCGACCACCACACTGCGACCCCGCGCATAGGCAGCCAGGC
TGCGCAGCAGTGCGGCCTCGGTATCGGCGTCGAGAAACGCGGTGGGTTCGTCCAGCAACA
GGACCTGCGGGTCGCGCAGCAACAACCGGGCCAGGCCGATACGACGGGCTTCGCCGCCGG
ACAGGCCGAAGCCACGTTCGCCGATCACCGTGTCCAGGCCCTGCGGCAGCCGCTGTGCGA
ACTGCAGCACCTGCGCGGCCTCGGCCACCGCACGAAGACGCGCATCGCTGGCACCGGGAT
CAGCCAGGCGCAGGTTGTCGGCGATGCTGCCGTGGAACAGGTAGGGGCGCTGGCTGGCAT
AGGCCACCTGCACACCGGGACGCAGCTGCAGCTTGCCGGCGCGCGGCGGCAGCCAGCCGG
CCAGCGCTTCCAGCAGGGTGCTTTTACCGGAACCGCTGGGACCAACCAGGGCCAGGCGCT
GGCCCGGCTCCAGCCGCAGGTCCAGATCCTGCAGCACATCCTGCGGCGCGCCCAGCGGGC
GCAGCACCAGCCCTTGTGCCTGCAGCGGCGGCAACGCGGCCTCGGCCGGCTCCACCGCCA
GCGGTGCAACCTCGTTCTCGACCAGGCCCTGCTCATCGGGCAGCGACTGCAGCAGGCGCT
CCACTTCGGCGGCGGCGGCCAGTGCATTGGCGCGATCATGGTAGTGCGCGGCCAGCCGTC
GCAGCGGCGCATAGAATTCCGGTGCCAGCAGCAGGCAGAACAGCCCCGCACCCAGCGTCG
GCACCGCTGCATGCAGCGACATCATGCCCAGATAGCTCAGGCCCAGGTACAGCGCCACCA
TCGCCACGCTCACGGAGGCGAAGAATTCCAGCACCGTGGACGACAGGAAGGCAATCCGCA
GCACCTTCAGCGTGCGCACGCGCACGCCTTCAGCGGCGGCCTCGATACCCTCCAGCTCGG
CGTCACCGCGGCCATACAGGCGTAGCAGGCCCAGGCCCTTGATCCGGTCGGCGAAATGGC
CGCTCATGCGTGCCAGCTCACCCAGCTGCGCACGGCCGGCCGCTTCGGCGCCCCAGCCCA
CCAGCATCATGAAGAACGGCACCAGTGGCGCGGTGAACAGCAGGATCAGCGCCACCACCC
AGTCCACCCAGGCCACCGCGGCCAGGATCAGCAGCGGCACCACCACCACTTCAGTGCGCA
CCGGCAGGAAGCCGCTGTAATAGCTCTCGATCGCATCACCGTGATGCAGCATCAGTTCGC
CCAGTTCGCCGGTGCGGCGCTGCCGCAGCCACAGTGGGCCGTGGCCCAGCAGGCGTGCGA
ACACGCGTTCGCGCAATGCCAGGCGTGCGGCGTCGGCCACGTCACCGGCGGCGGCCTGGG
TGGCGCTGCCCAGCAGGGTGCGCAGCACCAGGATCACCGCCAATCCCGCCAGCACCGGCA
GGCCAGAGGCCAGCGGCACGCGCTCCACCAGCACCCGCTGCACCAGCCAGGCGATGGCGG
CAGCCTGGCCGATCAACAGTGCGCCGGACAGGCTGATGCACAGCGCGGCCAGGCGCTGGC
GGCCCCGGGCGGACCGTGCCAGGTCGGCCAGCCAGGCCGTGCGCACACGCCGCTGGCGGG
CGGTTTCAGCTTCCGGGGACAGGCCGTCAGGGGTCGTTTCGGCAGCGCTCAAGAGGTCTT
CACGGGCAACGAGGGAGACACGGCATTGTAGGCGCAGGCAATAGCCCGCCCCTGCGGCCG
GCGGTCGCAGTCTTCATCAGGTTGGCATACGATCAACCGGGGCACCTGTTCATACATTGA
TCTGGATCAAGGCTGTTTGAAGTAGTCGGTCACATCATTCACGTCGTAGACCACCCTTCC
CGCCACCTGCAACGGCACTATCCAACGAGGTAGCCAGGCCATGATTGATCAGACAGTCGT
AGAACTGTCGCGGCTGCAATTCGCGCTGACCGCGATGTACCACTTCCTATTCGTACCGCT
CACCCTCGGCCTGTCCTTCATGGTGGCCATCATGGAGAGCGTGTATGTGATGACCGGCAA
GGAGATCTGGCGCAGGATGACCCTGTTCTGGGGCGTCCTGTTCGGCATCAACTTCGCCAT
GGGCGTTGCCACCGGCATCGTCATGGAATTCCAGTTCGGCATGAACTGGTCCTACTACAG
CCACTACGTGGGTGACATCTTCGGTGCGCCACTGGCCATCGAAGGCCTGATGGCGTTCTT
CCTGGAAGCCACCTTCGTCGGCCTGTTCTTCTTCGGCTGGAACCGCCTGAGCAAGGTCAA
GCACCTGATGGTGACCTGGCTGATGGCGCTGGGGACCAACCTGTCGGCGATCTGGATCCT
GGTGGCCAATGGCTGGATGCAGAACCCGACCGGTGCGGTGTTCAACCCGGAAACCATGCG
CATGGAAGTGGTCGACTTCATGGCGGTGGTGTTCAACCCGGTGGCGCAGGCCAAGTTCGT
GCACACCGTCAGCGCCGGCTACGTGACCGGTGCGGTGTTCGTGATGGCGATCAGCGCGTT
GTTCCTGCTGCGCAACAAGCACAAGGACCTGGCCCGCCGTTCGTTTGCGGTGGCCGCGGC
GTTCGGCCTGCTGTCATCGCTGTCGGTGGTCGTGCTGGGTGACGAGAGCGGTTACGCCGC
CAGCGAACACCAGAAGATGAAGCTGGCCGCGATCGAAGCGATGTGGGAGACCGAGCGTGC
GCCGGCCGACTTCACCGCCTTCGGCATCCCCAACCAGGAGACCCACCAGAACAACTACGC
GGTGAAGATCCCCTACCTGATGGGCCTGATCGCCACCCGCTCGTTGAACCAGCCGATTCC
CGGCATCCTGGAACTGGTCGAGCGCGCCGAACACCGCGTGCGTGGCGGCCAGCTGGCCTA
CGGTGCATTGGAACGCCTGCGCGCCAACAAGAACGACGTTGAAGCGCGCGAGATGTTCGA
CCGTCACTGGCAGGACCTGGGCCACGGCCTGCTGCTCAAGCGCTATCGCGATGACATCCT
CAACGCCACCCCGCAGGAAATCTCGCAGGCGGCGATGGACACGGTGCCGCGCGTGATGCC
GTTGTTCTGGACCTTCCGCGTGATGGCCGGCCTCGGCTTCTACCTCATCGCTTTCTTCGC
CCTGGCCTTCTACTACTCCTGCCGCAACAATTTCCAGGACAAGCGCTGGTTCCTCAAGCT
GGCCCTGTGGACGCTGCCGGCGCCGTGGATCGCGATCGAGTGCGGCTGGTTCGTGGCCGA
GTATGGTCGCCAGCCGTGGGCGGTCGATGGCGTGCTGCCGACCTTCTATGCAGCATCGGG
GCTGGCCCTGCATGAAATCGTGCTGACCCTGGCCGGCTTCACTGCCATCTACACCGCGCT
GATCGTGGTCGAGATCAAGCTGATGCTCAAGGCGATCCGCAAGGGTCCGGACGAGGTGCT
GCCGTCACTGCAGTCGCCCCAGCCGCATGCTTCCCACAATGCCTCGGCGCCGGCCGCCGG
CCAGGCCTGAGGCAGGAGAACCAAGATGGATTTCATTCTTCTGGACTACACCACGCTGCG
CGTGATCTGGTGGCTGCTGCTCGGCATCCTGCTGATCGGTTTCGCCGTGATGGATGGTTT
CGACCTGGGCGTGGGCACCCTGCTGCCCTTCGTCGCCCGCAACGACGCTGAGCGCCGGCT
GGTGATCAATACCATCGGTCCGGTATGGGAAGGCAACCAGGTGTGGCTGATCCTGGGCGG
CGGCGCGATCTTCGCCGCATGGCCGCCGCTCTACGCGGTCAGCTTCTCCGGGTTCTACCT
GGCGATGTTCGTGATCCTGTTCGCGCTGATCCTGCGACCGGTCGGCTTCAAGTTCCGCAG
CAAGATGCCCAGCGAGCGCTGGCGCAACACCTGGGACTGGGCGCTGTTCATCGGTGGCTT
CATCCCGGCGCTGATCATGGGCGTGGCGGTGGGCAACGTGGTGCTGGGCGTGCCGTTCCA
CTTCGATGACAGCATGCGCATCTTCTACACCGGCTCGTTCTTCGGCCTGCTGATGCCCTT
CGCGCTGCTGGCCGGCCTGCTCAGCGTGTCGATGCTGGTCGCCCACGGTGCCGCCATGCT
GGTGCTGAAGACCGACGGCCCGGTGGCCGAACGTGCGGCCCGTTTCGGCAGCATCGCCGC
GATCATCGCCTTCGTGCTGTTCGCGGTGGGCGGTGCCTGGGTGGCCTTCGGCCTGCCGGG
TTACCAGATCACCTCGCAGGTGGTCACCGACGGCGCCACCAATCCGCTGCTGAAGACCGC
CGAACTCGGCGCCGCCGGTGGCTGGATGCGCAACTACAGCGCCATGCCGGCCACGATCCT
GGCGCCGCTGCTGGGCCTGGCCGGCCTGCTGGCCAGTGCGGTACTGCTGCGGGCCCGTCG
CGGCGGCCTGGCCTTCATCGCCTCCGGGGCAGCCATCGCCGGCATCATCCTGACCGTCGG
CTTTGCGATCTTCCCGTTCCTGCTGCCGTCCTCGAGCCAGCCCACCTCCAGCCTGACCGT
GTGGGACGCCTCGTCCAGCCACCTGACCCTGTGGATCATGCTGCTGGCCACGGCGGTATT
CCTGCCGATCATCCTCGCCTACACCACCTGGGTGTACCGCGTGCTGAAGGGCAAGACCAC
CACCGAAGAGATGGGCAACAACCCGAACGCGTACTGATTGCTTGCACGTGTGCCGACCAA
CGGTCGGCACCTACCCGGAATGAAGGAGACTGATCATGTGGTATTTCGCCTGGATTCTCG
GTGCCGGCCTCGCCTCGACGGTGGCCATCCTCAACGGCATGTGGTTCGAAGCCCGCGAGC
AGAACCGCATCGAGAAGGAAAATCGTCGCTGAGCTGTAAAAAAACCTTGCCGCCTTGGCC
TTCACACGGTATCTTAGGCGGCTCCTTCGGGGTGTAGCTCAGTCTGGTAGAGCGCTACGT
TCGGGACGTAGAGGTCGCAGGTTCGAATCCTGTCTCCCCGACCACTCACGTGGTCGCATT
GAAGCCTGGTGAAGTCGTCCAGGCTTTTTTGTTCCCTGAAGTGGCACTGCTTCGGCAGTG
TGAAGAAAACAGCATTCACCCCTTGCCGCCATCGGGGTGAATCGCTAGAATAGGCGGCTC
CCTTCGGGGTGTAGCTCAGTCTGGTAGAGCGCTACGTTCGGGACGTAGAGGTCGCAGGTT
CGAATCCTGTCTCCCCGACCACTTCGGTGGTCACCAAGAAGCCTGGAAGACATCACTGTC
CTCCGGGTTTTTTTGTATCAGGGCACCTGGCCGCCCGCATGACGGGACCTTGCCGGAGCC
CGCACGTACAATGGCCGCGCTGCCGGCCCGCCAGCAGCCCCGCCCCCACCTGCCGCTTCG
GCGTAGACCGATGCCGGCGCTGCATGCCATTGCCCCGGCGTGCGACACCTGCAAGGACCA
CCGATGAGTTCCTCCACTTCCGATTCGCCGTCGCTGCTGCACGGCCGCGTCCTCGCATTC
GCCGCGATCCTGCTGGCAGCGATCAACCTGCGCACCGCGGTCACCTCGATCACCCCGCTG
CTGGACGTGCTCGGCCAGCAGTTCGGTTTCGGTACCACCATGACCGGCGTGCTGGGCATG
CTGCCGACCGCGTCGTTCGCACTGTTCGGCGTGGCCACGCCGGCGCTGGCACGGCGCCTC
GGGCTGGAGCGCACCACGCTGCTGGCGATGGTGATGGCGATGGCCGGCCTGCTGCTGCGT
TCCAGCGCCGGCAACGTCGGCACGCTGCTGTTGGGTTCGGTGGTGGCACTGGCCGGCATG
GGCATCGGCAACGTGGTGGTGCCGCCGCTGGTGAAGCGCTATTTCGCCAACAAGGTCGGT
ACCATGAGCACGCTCTACATCAGCGTGCTGCAGCTGGGCACCATGCTGCCCGCATTGCTC
GCGGTACCGATGGCCAACGCCGCTGGCTGGCGCGTGTCGCTGGGCATGTGGGCACTGCTG
GCACTGGCTGCCGCACTGCCGTGGCTGGTTCTGGCCAGGCGCGCACCGAAGCCGCAGGCA
GATGCCACCGACCCGGCCGCACAGCCGCATGGGAAAGTCTGGCGCACCTCACTGGGCTGG
AGCATGACGCTGATGTTCGGCATGACTTCGCTGATGACCTATTCGATGTTCACCTGGCTG
CCACGCATCGTGGTCGAGGCCGGTGGCACGCCCGCGTTCGGCGGTGTGATGGTGGCCGTG
TTCTCGGCACTGGGCCTGCTGCCGTCGTTGGTCATTCCGTCGATGGCGGTGCGCCTGCAG
AACCCGTTCCCGCTCGTGCTGATCGGCTTCTTCTCGTTCGTGATCGCCTTCACCGGCCTG
CTGCTGGCCCCCATGAAGGCGCCGCTGCTGTGGGCCTGCCTGCTCGGCGTCGGTCCGTCC
ACCTTCCCGCTGGCACTGACCCTGATCAACCTGCGCACGCGCACCCCCACCGGCTCGGCG
GCGCTGTCCGGGTTCATGCAGGGCGTGGGCTACAGCTTCAGCTGCCTGGGGCCGTTCCTG
GTTGGCTGGCTGCACACCGTCAGCGACGGCTGGACGATCCCATTCAGCTTCCTGTTCGGC
TGCGCCACGCTGATGCTGTGCGCCTCATGGGTGGCCTGCAAGCCGCGCAAGCTGGAAGAC
CTCTGGTAAGCCACGTGGGGCCTCGCAACCGGCCCCACCTACCGCTCGTCAGCCCGTCTG
CGCATTTTGACGCCGGGCTGACAATTCCGGGCGGATAGTGCCCACGAATGCCCATCCTTG
CCGCGTGCCGGCATCGGGCATGGGGGCGGCAGCGCCGCCCAGGCCACCACTCGGTGTGCG
GGGGACTCTCGTTTCAGACAAGACATTGCAGGTCGCTGTCCTGGTTCCGCCCATCCCTGT
TGGATGGGAGTTCGCGAGGGGAGTGACGCAGGCCACGGCCATCCCAAAATCTGGCATGTG
ATGTGCGTCACATTTTTCAGGTTGTCTGGTTCGGAAGCCAAGGGGGTCCCCAATGGTTGT
CCACCGCCGGCTGGCGCTCTGCGTCGGCCTTGCCTGTACCGCCCTGGCCTGGGCCAGCAG
CGCTGCCCCGCCCGACCGCGAGGCGGCCCTGGCCGAGATCGGCCGCTACCGCGACCAGGC
CCGCTGGCTGGATGCCCTCGGCGCGATCGAGCGCGCCAGCCAGCAGCAGCCCAACGACGA
CCTGCTGTTCAAGCTGCGCGTACTGACCCTGGGCGACATCGGCAATGCCTGGCGCGCCTG
GGAGCTGTACCAGCAGCGCCCGCAGCTGTTCGACGCAGCACAGAAGCAACGCATCGAAGG
CGACTACCTGGCCAAGCTGGTGGTCTGGAGCCTGGCCTACAGCAGCAGCGAAGACAGTCG
CCTGGAAGAAGCCGAATCGACCCTGGCGCGCATGCAGCGCTACCTGGGCAGCGAAGGCAC
CCCACCGGCGCAGGCGCCACTGCGCATCCGCATGGACCGGCTGATCCTGCTCAACCGGCT
GGGCCGCCATGCGCAGGTGCGCCAGGAAGCCCGCGCACTGCAGGCCGAAGGCCATGCCCT
GCCCGACTATGTGCTGCCTGCGGTCGGCGATTCGCTGATGGGCACCCTGCATCCGGAAGA
AGCCATTCCGGTGCTGCAGGCGGCCGTCGCCGGCGATCCAACGCGCGACGCCTCGCACTC
GGAACTGGCTTACGCCTACCTGGAAAGCGAGCAGCAGGAAAAAGCCGTCGACCTGCTGCA
GGCGTGGCGCGACAAGGAACCTGCCTGGCGCTGGAGCAACGGGAAGTCGCCGTATCCAAA
CTGGTCGCGCTACGAGGCCGACCTCAACCTGGCGATGGTGCGCGCCTACAGCGGTGACCT
GCCCACCGCGCAGCGCGATCTGGAATCGATGGTCGACATCGCACCGGGCAACGGCGGCCT
GCAGAGCGCGCTGGGCAGCGTCTACATGATGCGCGGCTGGCCACGCAGGGCGCTGCAACG
GCAGCAGATGGCGCATGCGCTGGACCCGCGCGACATCGAGCCACGGCTGGGCATGCAGGA
AGCCTACGTCGCCCTGCAGCGCGATGACCTGGCGCGACCGCTGCACGACGATCTGCTCGC
ACGCTACCCCACCCAGCCCGCCGTCGAACGCATGGACCAGGCCTGGCGCGCGCATCGCGG
TTGGCAGCTGAAGGCATGGACCGACATTGGTCGCAGCTCCGGCGGTGGCGGCACCTCGCC
GCTGGGCAACAACGACCGTCACTACGGCATGGAAGTGCAGACACCGGTGCTCGACGACCG
CTGGCGGTTGTTCGCCTTCGCCGACAGGCGCTCGGTCGACTTCCAGGACCAGCGCATCGA
CCCGCTGTGGCTGGGCGCGGGCGTACGCTACCGCTTTGGCCAGCTGGACGCGGAAGCGGC
GGTACTGCGCGCCAACGACCACATTGGCGATACCGGCCTGCGCATCGGCGTGGGTTGGCA
GTTCAACGATTACTGGCATGCCGGGCTGGTGGCCGCACGCAATGACCCGGAAGCCTCGAT
GCAGGCGCGCGTGGCGGGCATCACCGCTGACAGCGTGAGCGCGCAGGTCGACTACCGGCG
CAGCGAGCTGACCCACTGGATGTTCGGCGCCAGCCGCTTCCGCTACGAGGACGGCAACCA
CCGCGAGCTGTTCAGCACCAGCATCGAACAGCGCCTGCTGACCCGCCCGCGCTGGTTGAT
CGACGGCCTGGCCAGTGCCTACACCAGCCGGGGCAGCCGCGACGACGCGCCCTACTTCAA
CCCGAAGCGCGACCGCATGGTCGAGATCGGGCTGCGCATCGACCAGCAGCTGTGGCGGCA
CTACGAGCGCCACTTCCGGCACCGCCTGACGGTCTCGCTGGGTGACTACTGGCAGGACGG
CTTCGGCAGCGCTCTGGTCCCTTCGGTGTCCTACATGCACGAATGGCAGCTGGGCCAGGG
CCGCGTGTTCGAGTACGGCGTGCGCTGGTCGCGGCCGGTCTACGACGGCCACCGCGAGCG
TCATATCGGCTTCGAAGCCGCACTGCGCTGGGGAGAGTGACATGGCCCGCATCCTGCGAC
TGATCGTACTCCTGCTGCTGGCCGCCACGCCGCCGGCGTTCGCGCAGCAGGCCCTGCATC
TCGATGCCACTGACAACGGCCTGCTGATCCTCAGCTACCACGACATCCGCGACCGGGTCG
CGGCCAAGGGCGACGCCGATGCCTACGCGGTGAGCACGCAGAACTTCGCCGCGCACCTGG
ATTGGCTGGGGGCACACGGCTACCACCCGGTGTCGCTGTCGCAGGTGATCGACGCCTCCC
AGGGACGCGCCACGCTGCCACCGAAACCGGTACTGCTGACCTTCGATGATGGCCTGCGCA
GCGTCTACGACAAGGCGTTCCCGCTGCTGCAGGCGTACCACTACCCGGCGCTGGTGGCAG
TGATCACCGATTACGTGGACATGGCGCCCGGGCGCACGATCGACTATGGCTACCGGCCGT
TCGGCCACGATGACTTCGTTACCTGGGCGCAGCTGAAGCAGATGCACGACAGCGGCCTGA
TCGAAGTGGCCAGCCATACCGACGACCTGCACCACGGAGTGCTTGCCAATCCGCAGGGCA
ATTCGACGCCAGCGGTGGTCACCCGCATCTACCGGCCGGCCACGCGCAGCTACGAGAGCG
AGGCGCAGTATGAGCAGCGCCTGCGCGCCGATCTCGGCCGCAGCGTGCAGCGCATCCAGC
AGCACCTGGGCGTGCGCCCGCGCGCCATCGTCTGGCCGTACGCCGCCTACAACCAGTTGA
GCAACGACATCGCCGAACAGCTGGGCATGCCGGTGTCCTTCGATCTGGAAGGCCGCAGCA
CGCCAGTGGCCAGCGACCTGCATGGGCTGGCGCGCTTCCTGGTCAGCGACAACCCGACCG
TGGAGGGCCTCGCCTACGAGCTGCGGCGCGACGTTGCGCTCGACGGCATCCGCGCGTTGC
AGGTCGACCTGGATGATGTGTACGACCCGGACCCGGCGCAGCAAGGGCGCAACCTCGATG
CGCTGATCGAGCGGGTCAAGCGCATCTCGCCCACCCACGTCTACCTGCAGGCGTTCGCCG
ATCCGGACGGCAACAACACCGCCGATGCACTGTACTTCCCCAACCGGCACATGCCGATGC
GCGCGGACCTGTTCAGCCGGGTCGCCTGGCAGCTGAAGTCGCGCGCGGGGGTGAAGGTCT
ACGCATGGCTGCCGGTGCTCGGCTTCGAGCTGCCCGACCCCGTGCAGCGCAAGGCACTGG
CGATCCACAACGGCGATGCCGACGGCATGTACCGGCTGGACTTCACCAATCCGAAGGCAC
GCCAGATCATGCTCGACATCTACGAGGATCTGGCCGTCAACTCGTACTTCGAAGGCCTGC
TCTTCCATGATGATGGCTACCTGCGCGACACAGAACTCCCGACGCTGGCGGCCGGCGACG
ATGGCAGCGCTCGCACCCGGGCGCTGATCGACTTCACCCTGGCCCTGCGCGGCAGTGCGC
AGCGTTGGCGGCCGAAGCTGGCCACGGTGCGCAACCTGTACGCGGAGCCGGTACTGCGTC
CGCAGAGCGAAGCCTGGTTCGCGCAGCGCCTGGACCTGTTCAACAAGGCCTACGACCAGA
CCGCACTGATGGCGATGCCGTGGATGGAAGGCAGCAGGCATCCGGAACGCTGGCTCGACC
AGCTGCTGGCCGCGGTGCGTGCGCACGATCCCCAGTTGCAGCACACCCTGTTCGAACTGC
AGACCGTCGATTGGCGCAGCGGGCAACCGATTCCCGCCGAGCGGCTGCGCGCGCAGATCC
GCCAGCTGCAGGCGCAGGGCGTGCACCACTTCGCCTGGTACCCGGATGACTTCATCGCCG
GCCAGCCTTCCACCCATGATGCCCGCGCGGCGATGTCCGCCGGCAACTTCCCGTACCCGG
AGAAGTGACATGGACATGCACCCGCTGCTGCAGGTCCTGTTCCAGTTCGCCTTCTACTAC
CCGATGGTGATGGCGTTCTTCTGGATGTCGGGCGGCCTGTATTACTACTTCCGGCGCGAA
CGCCATTCGCGCCCACGCAACGACCCGCCGCTGATGGTCGATCCACCGTTCGCGAGCCTG
TTGATTCCCTGCCACAACGAGTCCGCGAACCTCGACGACACACTCGGCGCGGCACTGGCA
CAGCGCTATCCGGCCGACTACGAGGTGATCGCCATCGACGATGGCAGCAGTGATGACACC
GGCGCCCGGCTCGACGTGCTGGCGGCGAAGCATCCGCGGCTGCGCGTGCTGCACCTGGAC
CGCAACCTCGGCAAGGCCAACGCGCTGCGCATGGGTGCGCTGGCGGCCCGCTCGGAGTAC
CTGGTGTGCATCGATGGCGATGCCATGCTGGAGGAACACGCCCTGCACTGGATGGTCTGG
CACCTGGTCAGCGGCAACCGCGTCGGTGCGGTCACCGGCAACCCGCGCATCCGCAACCGT
TCCACCCTGCTTGGACGCCTGCAGGTGGCCGAATTCTCCTCGATCATCGGCATGATCAAG
CGCGCGCAGCGCGTTTACGGGCGCATCTTCACCATCTCCGGAGTGATCGCCGGCTTTCGC
CGCACCGCCCTGCACCAGGTCGGCTGGTGGTCGGACGACATGGTGACCGAGGACATCGAC
ATCAGCTGGCGCCTGCAGCATGCGCATTGGGACATCCGCTACGAACCCAACGCGCTGTGC
TTCATCCTGATGCCGGAAACGCTGAAGGGTCTGTGGCGGCAACGGCTGCGCTGGGCGCAG
GGTGGCGTGGAAGTGATGCTGCGGCATGCGCGTTCACTGCTGCACTGGAAGGAACGGCGC
ATGTGGGGCGTACTGCTGGAGTACGTGCTGAGCGTGATCTGGGCCTACACCATGTTGTTC
ATCGTGGTGCTGTGGGTGCTGGGCAAGCTCATCGACGTACCGCCGCAGCTGTACATCGCC
AGCCTGCTGCCGCAATGGCATGGCGTGATCCTGGCCCTGGTCTGCCTGATGCAGTTCGCC
AGCAGCCTGATCATCGACCGTCGTTACGAAACACAGATTGGACGCAACTACTTCTGGGTC
ATCTGGTACCCGATGGCGTACTGGCTGATCAGTCTTTCCACCACCCTGGTGGCGTTGCCG
AAGACCCTGCTGCGCCGTCGCAGCAAGCGCGCCACCTGGACCAGTCCCGATCGGGGGATC
CGATGAACGCACAACGCCCGTCCAACCGCTTCGACTCGCGGATGATCCGCAAGCCGCATC
GCCAACCACGCTTCCAGCGCACCGCCTGGGGCTTCGTCACCCTCGCGTTCTGGGGGTTCT
ACTTCTACCTGTGGGCACCGCTGGTGACCCTGTTCTCGTGGCTGATCGGCGGCCAGCTGG
CCTGGCAGCAGCTGTACGAACGGCAAAGCCAGTTCGACCCCTATGTGCTGGTGGCACTGC
CGCTGATGCTGCTGTGTGCCAGCGTGCTGCTGATCGGCTGGGCCGAGTACAACCGCGCGC
GCTTCCGTGGCCACGAGCGACGCCTGCCGCGGCCGCTTGCCAGCCTCAATGAAGTCGCGG
CCGATCTGGGTGCCAGCACCGGCCTTGCCGAGCGCCTGCTGGGCTGCAAGGCCGCCACGC
TGCACATGGACGATCACGCGCGGCCGATCGGTATCCGCCGCGAGGTGGTGTGACGCCCCG
GTAGTCGCCGACCCTGGTCGGCGCTTGGGCCTGGTGGGCGCCGACCTTGGTCGGCACCGG
GGTCTACCGCGAAGAGCATCCGCGCATCGCGTGGATCTACTTGCGCGTCTGCCCTTCACC
GCGCACGACGAATCGTTCGACGGTGAGTGCTTCCAGGCCCATTGGGCCGTACGCATGCAG
GCGCGTGGTGGAAATGCCGATCTCGCTGCCCAGGCCCAGCTGTCCACCGTCGGAGAAGCG
CGACGAGGTATTGACCATCACCACCGCCGAGCGCAGTGCGTTGACGAAGCGCTCGGCATG
GCCGGCGTCTTCGGTGGCGATCACTTCGGTATGGTCGGAGGTATAGGCACGGATGTGCGC
GATGGCCGCCTCGAGGTCATCAACCACGCGCACGGCCAGCACCAGGTCGAGGAACTCGGC
AGCGTAGTCGTCTTCGCTGGCGGCGGTGCTGCCCGGCAGCAGCGGCTGCGCGTTCGTGTC
GGCGCGCAGCTCCACGCCACGCTCACCGAGCGCCTGCGCCACGCGCGGCAGGAAGGCTTC
GGCCACATCACGATGCACCAGCAGGGTTTCCAGCGAGTTGCAGGCCGACGGACGGCTGCA
CTTGCCGTCCACCAGAAGGTCGATGGCTTTGCCGAGGTCGGCGCTGGCATCCACGAACAG
GTGGCAGACACCCTTGTAGTGCTTGATCACCGGCACCCGCGCATGCTCGGCAACGAAGCG
GATCAGGCCTTCGCCGCCGCGCGGAATCGCCAGATCGATCAGTTCATGCAGCTGCAGCAG
CTCCAGCATTGCTTCGCGGCGCAGGTCGGTCAGCACGGTCACTGCCGCCGCCGGTACGCC
ATTGGCCTGCAGGGCGACGGCCAGCGCCTGGGCGATGGCGGTGTTGGAGTGGACCGCTTC
GGAACCACCGCGCAGGATCACGCCATTGCCGGCCTTCAGGCACAGCGCAGCCGCTTCGGC
GGTCACGTTCGGGCGCGCCTCGTAGATCATCGCGATCACGCCCAGCGGCACGCGCACCTT
CTGCACGCGGATGCCGTTTGGACGCACATCGTCGCGGGTGATCTGGCCGACGGGATCGGG
CAGCGCGGCGACCTCACGCACGGCTTCGGCCATCGCGAACAGGCGTGCCGGGTCCAGCGC
CAGGCGGTCGAGCATGGCACTGCCAATGCCTTTCTCGCGCGCAGCGGCAAGGTCGCGCGC
ATTACCGGCCAGGATCAGCCCGGCATTCACTTCCAGCGCCTGGGCCATCGCCAGCAGCAG
CGTGCGGCGCGCCGCACTGTCGAGGCCGGCAACGATCTGGGCCGCGTCACGGCAGGCACG
CGCCTGCGCTTCGATTTCGCTCATCGGGGAGTCCTTCAAACCGGTCATGGCAGCACCAGA
TCGTCGCGATGGACGACACTGCCACCGTAGTTGTAGCCCAGCACGGCCTCGATGTCGCGC
GAATGGCGGCCGGCGATCCGGCGCACATCATCGGCCGCGTACTGGCTGACACCGCGCGCC
ACGCAGACGCGGCCCTGTGGCGCGTTCCAGCACACCTGCACCATGTCGCCACGGCGGAAC
ATGCCCTCCGCGCCGGTGATGCCGCCGGGCAGCAGCGAGGCGCCCTTCTCGCGCATCGCC
TGCGCAGCGCCGGCATCGATCACGATCGCACCCTCGACCAGCGGCGCGTGCCGCAGCCAG
TGCTTGCGGGCCGCCTCACGGCTGCGCGCGGCGTGGATACGGGTACCGAACAGGCGGTCC
TGGGCCAGCGCGCGTACCACGTCACCGCTGCGGCCATTGAACAGATAGGTTTCGATGCCG
AGACGACCCGCCTTCGCTGCCGCTTCCAGCTTGGTCCGCATGCCGCCGGTACCGGCGCGC
GAGCCGGCGCCGCCGGCCATCGCCAGCACCTCGTCACTCAGTTCCGGCACGTCGTGCAGC
GGCCGCGCGTCGGCCACGGTGCGCGGGTCGGCGCTGTACAGGCCATCGATATCGGTGGCG
ATGAACAGCGCATCGGCATCGACCAGCGCCGCCACCGTCGCCGCCAGGTTGTCGTTGTCG
CCAAGCTTGAGCTCGTCCACCGACACGGTGTCGTTCTCGTTGACCACCGGCAACGCGCCC
AGCCGCAGCAGTTCGTTGAGCGTGGCGCGGGCGTTGAGGTAGCGGCGGCGGTTGCGCAGG
TCGTCATGGGTCAGCAGCACCTGCGCCACCGGGCGCTCGAAGAAGCGCTGCCAGAGCCCG
ATCAGCTGGGCCTGGCCGAGCGCAGCCAGCGCCTGCCGCGCCGCCATCGCCGCGCCAGGT
TCATCGGCCCGCGGCAGGATCGCGCGCCCGGCAGCGACCGCGCCGGAAGACACGATCACC
ACCTCGCGCCCGGCCAGGACATTGGCCGAGACGAACTGCGCCAGGCCCAGCGCGTGGCGT
GGTGACAGGCCGCCGCCATCGGCTGCCAGCAGGCTGCTGCCGACCTTCAGCACCGCACGC
CGCCATGGCGGCAGCGCTTGTTCGGGGAACGGCGAGGCGACGTTGGCAGCGTGCTGGATC
ATCGGTCAGTGTCTCAGCGGGTGTTCCATTCGTGCACGGTCAGCTCGGAGGCCTGCATCG
TCACCAGCGGATCGGTGGCGACGATGGCCTGCGCCTGCGCCAGGCTGTCCACGTTGCACA
GCACATAGGCGCCACCACTGCCGTCGGCGAAACCACCAGTCAGCTGCAGCTTGCCCTGCG
CCTGCAACGCATCGAGGAAATCGCGGTGCGGCTGCACCGCTGCATCGTTGAAGTCCGGCC
GGCGCATCGCCATCACCAGGTAGACAGTGCCCGTCATCAGGACAGCGCCTGCCAGCGCGC
GCGCAGTTCGTCCAGGCGCAGGTCGGCGGCCGAACCCGGCGACACGCGCGCGGCGAGGCT
GCCTTCCGGGGTACGCCCCTGCCCTGCACTGTCGGCACCGGCCGCAGCGGCCTTGTAGGC
CTCACGGAACGGCACGCCGGCCACGGCCGCTTCCACCGCCACGTCGGTGGCATACATGCC
CGAATCGATGGCCGCACGCAGCTTGTCGTCACGCCATTCCAGGTTGGCCAGCAGCGCCGG
CAGCAGCTCCAGCGCGGCCAGGCCACGGCCGAAGCCGTGGAAGATGGCACCCTTGGACGA
CTGCAGGTCGCGGTGGTAGCCCGAGGGCAGCGACAGCAGCTGCTCGATCTCGGTGCGCGC
GGCGGCGACGCTGGCGTGGGTCGCACGCATCAGCTCGATCACGTCCGGGTTGCGCTTGTT
GGGCATGATCGAACTGCCGGTGGTGTACTGCGCCGGCAGCGCGACGAAGCCGAACTCGGC
GCTGGTGAACAGCGACAGGTCCCAGGCGATGCGGCGCAGGTCCAGCGTGGCACCACCGAG
CGCTTCCAGCGCGGCCAGCTCGAACTTGCCGCGCGACAGCTGTGCGTAGATCGGCGAGAT
CTGCATGCGCGCGAAACCGAGCGCGGCCGTGGTGTGTTCGCGGTCCAGCGGCAGGTTCAC
GCCGTAGCCGGCAGCCGTGCCGAGCGGATTGGCATCGACCAGCGCATGGGTGTCACGCGC
GCGGATGGCATTGTCGATGAAGGCCTCGGCCCAGCCCGCCCACCACATGCCGGCCGAGGA
CACTACGGCGCGCTGGATGTGGGTGTAGCCGGGAATCGGCAGGTCCTTCTCGGCCTGTGC
GCGGTCCAGCGCGACCTTGGCCACTTCGGCGCTGAGCTGTGCCACGCGCTGCAGCTTCTC
CTTCAGCCACAGGCGGGTGGCGACCAGGATCTGGTCGTTGCGGCTGCGGCCGGTGTGGAT
CTTGCGGCCGGCATCGCCGAGGCGTCCGGTCAGGCGCGCTTCGATCGCCGAGTGGCCATC
CTCATACTGGGTATCGAGCACGAAGCGGCCTTCGCGGAAGTCCTGCGCCAGCACCTCCAG
TTCGCGCAGCAGGCCGTCCAACTCGTCGGCACTGAGGATGCCGATGTGCTGCAGGCCTTG
TGCATGTGCGGCGCTGGCGGCGATGTCATGCAGGAAGAACTCGCGGTCGAGGATCACGTC
GTCGCCGGCGAGGAAGGTCTGGATCTGGGCGTCGACAGCGACGCCGGGCTTCTGCCAAAG
AAGGTCTGCCATGGGGGCTCCGGAAGGCGTGTTCAGTGCGGGATGGACATCAGTTCATCG
ATGCCCAGCGCGAGGTTGAGGTTCTGCATGGCCTGGGTGGCCGCGCCCTTGAGCAGGTTG
TCCAGGGTCGCCACCACGACGACCCGCTTGCCGCCCGGCGCGAGCGTGAAGCCACCGACC
TGGGCACCGTGTCGGCCGGCGATACGGCTGACCCACGGCGCTTCATCCACCACGTCGATC
AGGGGTTCGCCGGCATAGGCCTGCTGGAAGCGCTCGACGATCTGTTCGCGGGTCTGCACG
CGGTTCAGCCACAGGTTGGCGGTAAGCGTGATGCCCCGGAAATGCGGCGCGACATGTGGC
ATGAATTCAACAGCCACACCCAGCTGCACCGACACCTCGCGCTCGTGCACGTGGTTGGTC
AGCGCGTAGGGCATCAGGTTGTCGGCCAGCAGTTCGACGTTGTTCTTGTCCGACGGCGTG
GTACCGGCGCCGGAGTAGCCGGAGACACCGAAGCACTGCGGCGGACCGGCCAGCAGGTCC
AGCAGCGGATGCACCGCCAGCTGCATCGCCGTGGCATAGCAGCCCGGGTTGCTGATGTGC
TTCTGGCCGTTGTAGCGGCCGCGGGTCAGCTCCGGCAGGCCGTAGTACCAGCTGTTGTCG
AAGCGATAGTCGGCCGAGAGATCGACGATGACGGTGTCCGGCTTCGCCGCTTCCAGCGCA
GCCACGAACGGTGCGGCCAGGCCATTGGGCAGGGCCAGGATCACTGCGTCCACACCCTTG
GCCGCCACCGCGTCGGCGTCCAGGTTCTCGTACTGCAGATCGCCCTGGAATTCCGGGTGA
TGGTCGGACAGGCGCTGCCCGGCGCGCTCGCGCGAGGAGACGAAAGCCAGTTCCAGCCGC
GGATGGGCGGCCACCAGCTTGATCAGCTCGGCGCCGGTATGGCCGCGGGCACCGACGATG
CCAAGGGTAAAGGTCGAATCGTTCATGCGTGGCTGTCCAGGCGGTACTGCAGGTGGCGCT
TCACGCCCTGCCATTCCGCGTCGATGATGGAGAAGATGACGGTGTCGCGCGGCGTGCCGT
CGGCATGCCGCTTGTGGTTGCGCAGCACGCCATCCTGCTTGGCGCCGAGGCGGGCGATGG
CAGTGCGCGAGGTGGCGTTGAACCAGCTGGTTTCCAGCACCACGCTGATGCAGTCCAGCG
TTTCGAAGGCGTGCTGCAGCAGCAACAGCTTGGCTTCGGTGTTGGCGCCGGTACGCTGCA
CGCGCGGCGCATACCAGGTGTAGCCGAGGCTGAGTTTCGGCACACCGGCATCCATGTCAT
AGAAACGGGTACTGCCAACGATTCCGCCAGCCGCATCACGGATCACGAACGGCAGCACCT
TGCCTTCGCTCTGCGCCTGCAGCGCGGCCCGCACATAGGTCCCGGCCTGTTCCGGCGACG
GCACCTGGGTGTACCAGAGCTGGTCCAGGCCGCTGCCTTCAAGCGCATCGCGCAGGCCGG
GCACGTGTTCCATCTGCAGCGGCTGCAGGGTTACGTGCTGGCCGCGCAGGGTAGGAACCG
TGTTCCAGGCATCGAGGTTGCTCATTGCTCAGCCCTGCAGGCTCGGGGTGCGCTGCGCGC
AATGATCGACATAGGTCTTGATCCGGTCGATGCCATCGGCACCGAACCAGAATACCTTCC
AGTGGTCCTGCTTGTAGCAGCCGTCGGATTCGGCGTAGTAGAAGTGATTGATCGGGTTGC
CATGGCGCGAGCGCCAGAACAGCTGCGGCGTCTCTTCCAGCATCACGTTCCAGACCGCAC
GGCCCAGACCCTCGCCCTGCGCGTCGTCGAGCACGGCGAACTTGTCCAGGTAGACGCCCT
CTGCCTCGTCGGTGAGGATGACCGCGGTGCGGTAGTTCTCGCTGACGTAGGCACGCAACA
GCTTGGTCTTCTCGAAATAGTCCGGCACCAGCGCGCGGCCGAAGCTGGATTCGATCAGGC
CCTTCAGGCGCGGCAGGTCCAGTTCGTTCCAGGCGGTGGCGCGCAGCACCTTTTCACCCT
TGCGCACCAGCGTGCCCGAACCCTTGTGGGTGAACAGTTCCTTGGCCAGGTCGGCCGGGC
GCGTGATCGACACCGACGATTCCAGCGGCAGGCGGTCGAGCAGATCCTTGATCTGTTCGA
TCTTCACCTTCATGCCGCCGTGGATCCACGGCTGCGCGATCAGGTGGTCGTACTCGGTGG
ACAGATTGATCGAATCGATCACGTTGCCCGCCTCGTCCAGCAGGCCGCCCGTGCCGGTCA
GGAAGATGATCTTGTACGGCTGCAGTTCCTGCACCAGCTCGTTGGCGGCGAAGTCGGCGT
TGACGTTGAGGATCTGGCCGCCGGCGGTCTCGCCCAGGCTGGTGATGACCGGGATCGAGC
CAGCGCGCAGGCTGGCCTCGATCGGTGCCAGGTTGACCTTCTTCACCTCGCCGACCAGGC
CGTAGGTATCCACATCCAGGTACTCGGCTTCGAACACGCCGCCGGTGATCGAGGTGGCGC
GCGCGCCGTTCTGCTGCAGCGCCTCGACCAGCCGCAGGTTGGACTGCTGGAACACCCGGC
GCACGATCGCCAGCGCTTCCGGCGAGGTCACGCGCAGGCCGTTCACGGTCTGCTTCTCGA
TGCCGGCGGCCGACAGTTCGGCATCCAGCTGCGGGCCGGCGCCGTGCAGCACGATCGGGG
TCAGCCCGACTTCCTGCAGAAACGACAGCGAAGAGGTCAGCGCGTCGAGGTCGTCGCGCA
GCACCGCGCCGCCGACCTTGACCACGGCGAAGCGCTTGGCATCCAGCTGCGAGAAGCGCT
TGAGGTACTGGCTGATCTCCTTCGCGCTGGCCATGCTGGAAAGCAGGCGCACGATGGTCT
GGCGGGTCTGGCGATGGGGCTGGAGGGCAGGAGACATTTCGGTTTCGTCGGAAAGGGAGG
AATCAGGCGCCGGCGGCGATGATGCGGTGCACGGCGTCGGTGTAGCGCTGCAACTGCTCC
AGCGTCACGAACTCATCGGCGGTGTGGGCCTGGGCGATGTCACCCGGGCCGAACACCAGC
GTGGTGTAACCACCGGCCGAGAACAGCGAGGCCTCGGTCCAGAAGTCCACCGCGTTGCCG
ATCGGCAGTTCCAGCGCATCGGCCACGTCACGTGCCAGCAGGCGGCGGTTCTCGGCTTCG
GCGATGTCGCCGGCCGGCAGGCTGGGGCCACGGAAGGTTTCGGTGAATACCGCCGCTTCC
GGCTCGGCGAAACCGGCGAAGGTGGCCAGCAACGCGTCGATGTTCATCGACGGCAGCGGC
CGGAAGCCGAAGCGCACTTCGGCAGCGGGCGCGATCATGTTGGCCTTGATCCCGCCTTCG
ACGCGGCCGATGTTGAAGCGCAGGCCCGTCAGCCCACCGAAGCGCGCCGATGCCAGCGAT
TCCACATGGTCCAGCGCGCGGTTGCCCCAGCGCATCGCCTGGTGCAGCGCGCTGGCAGCC
GCATCCTGCTTGCCCGAGGCGTGCCCTGCACGACCGGCGAACTGCATCAGCACCGAGCTG
ATGCCGCGATGCGCCAGCACCGCTTCGCTCATGGTCGGCTCGGCCACCAGCACCGCTTCG
TACGGCAGGCCACGGGCCAGGAACGCGGCGATGCAGCGCGGATCGTTGGCTTCTTCATCG
CTGGAGAACAGGAACGCGGCATCACCATCGCTGGCATTGGCCGCAGCCACCAGTGCAGCG
GCCGCGCCCTTGATGTCACACACGCCCAGGCCGACCACGCGGTCGTCCAGGCGCCGCATC
ACATGCGGGTCGGCACTCCAGTGCGGCGAGTCCGGCACCGTATCCAGGTGCACGTTGAAC
AGGTACTTCGGCGTACCACGCACGGCGTACAGGCTGACCGCGCCCGCGCCATGGTCGATC
ACCTCGACGTTGAAGCCGGGCAGGTTCGCGCGCAGGTAATCGAAGATGCCACCGGTGGTG
ATCGCACGCGGCGGGTTGCGGGTGTCGAAAGACACCAGGGCCTGCAGGTGATCGAGCGTC
TGTTCAAGCATGTGTCTGAATATCCGTAGGGTTCGAAATCGGTAGTGCCGGCCGCTGGCC
GGCTCCGCAATGATCCAGCCGTGCCACGAGCCGGCCAGCGGCCGGCACTACCCTCCATCG
ACGTTGCGAGGCGCCGGCCAGCGGCCGGCCCCCCGTCACAGGTCAACCACGATTGACCTG
CGCATAGACAGTGGAGCTCATCCCGAACAGCTTGATGAAGCCTTCGGCCTCCTCCACGCC
CCAGTCGGCCGACTGCGCGTAGGTGGCACCCTTGGTGTTGAGCAGGTGCGGCGACTTCAC
CGCCACTGCATCGACGCGGCCACCGCGGGTTTCCAGCACCACTTCACCGTTGACCTTGGC
CTGCGAGGACTTCAGGAAAGCTTCGATGTCGGTCTTCAGCGGATCGTGGTAGAAGCCTTC
GTACACCAGCTCCACCCACTTGCGCGCCACGTCTGGCTTGAAGCGGTTCTGCTGCTTGGT
CAGCACCGCATCTTCCAGCGCGCGGTGTGCGGCCAGCAGCGAAACCAGGCCCGGGGCCTC
GAACACGATGCGGCCCTTCAGGCCGATCACGGTGTCGCCGGTGTACACGCCGCGACCGAC
ACCGTACGGGGCGAACAGCTTGTTGAGCTGGGCCAGGATCTGGTCGCCCGGCAGCGCCTT
GCCGTTCAGTTCAACGGCTTCGCCTTCAACGAACTTCAGGGTGACGGTCAGCGCCTGCTC
CGGCCACTCGCTGCGCGGTGCGCACCAGCCACGGGCGCCCTCGCCCGGGGCTTCCCAACG
GTCGATCTCGCCGCCGGACATGGTCAGGCCCAGCAGGTTCTCGTTGATGGTGTAGGCCTG
CTGCTTGGCGCGCACGCCGAAGCCGCGCTCTTCCAGGTACTTCTGCTCGTAGGCGCGGGT
CTGGGTGTGTTCCTTCTGGATCTCGCGGATCGGCGCGATGATCTGGTAGTCACCCAGCGC
CTTCACGGCCAGGTCGAAGCGGACCTGATCGTTGCCCATGCCGGTGCAGCCGTGGGCGAT
GATGTTGGTGCCCAGTTCGGCGGCACGCTTCAGCGCGGCATCGACGATCAGGTAGCGGTC
CGAGACCAGCAGCGGGTACTGGCCCTGGTAGCCTTCGCCGGCCCACACGAACGGCTTGAC
GAAGCCTTCCCAGATGGCCGGGCCACCGTTGACGGTGACGTGGCTGGCCACGCCTAGTTC
GGCGGCGCGCTTTTCGATGAAATCGCGCTCTTCATCATCCACGCCGCCGGTGTCGGCGAA
CACGGTGTGCACGTTGTAGCCGCGCTCCTGCAGGTACGGCACGCAGAAGCTGGTATCCAG
GCCGCCGGAGAAGGCGAGAACGACGTCTTTGTTGCTCATGGGAGTCAGGTCCACTTGGGG
GATGGGAATTCGGTAGAGCCGACCGTTGGTCGGCTGGAATGATGGATGCGCCGCTGCGGG
AGCAGCCGACCAACGGTCGGCTCTACCCCTTGTTCGATCTAGCGCCCGGCAACCGCCGCC
ATGATCGCCTTCTGCACGTGCAGGCGGTTCTCGGCTTCGTTGATGGCGATGCACTGCGGC
GAATCCATCACCGCGTCGGTGGCCTTCACGTTCCGGCGCAGCGGCAGGCAGTGGCTGAAC
ACACCGTTGTTGGTCAGTGCCATCTTCCGCTCGTCCACGATGAAGTGCTTGAACTGGTCG
CGGATCGGCTTCTCCGGCTCCCAGTTGCCGAAGAACGGCAGCGCGCCCCAGCTCTTGGCG
TAGACCACGTCGGCGCCGGCGTAGGCGCTGTCGATGTCATGGCTGATCTTCAGCGAACCG
CCGCTCTCGGCCACGTTCTGCTCGGCCCAGCCCATGTAGCGATCGTCGAGGATGTAGTCG
GCGGTCGGGCACAGCAGGGTCACGTCCATGCCCATGCGGGTGGCGATGGTCAGTGCCGAG
TTGGCCACGGCGGTGTTCAGCGGCTTGGGGTGGTAGGTCCAGGTCAGCACGTACTTCTTG
CCACGCAGGTCCTGGGTGCCGAAGTGCTCCTGCAGGGCCATGACGTGGGCCAGCTCCTGG
CACGGGTGGGTGATGGTCTCCATGTTGATGACCGGCACCAGCGAATACCTGGCGAAGCTA
TTGAGGACGATGTCCTGGCGGTCGTAGGCCCAGTCGATGAACTTGGGGAACGCACGCACG
GCGATGATGTCGCAGTAACGCCCCAGCACCTTGGCCACTTCCGCAATGTGTTCTTCGGTA
TCGCCGTCCATCACCGTGCCGAGGTTGAACTCGATCGGCCACGCATCCTTGCCCGGCTGC
AGCACCACCGCGTGGGCGCCGAGCTGGAACGCGCCCAGTTCGAAGCTGGTGCGGGTGCGC
ATGGAGGGGTTGAAGAACACCAGCGCGATCGACTTGCCCTTGAGCTGGTCGCCGAGCTTG
TTGCGCTTGAACAGCGCGGCCTGGGTCAGCAGCGCGTCAAGATCGCTGCGGCTCCAGTCC
TGGGTGTTCAGGAAGTGCTTGGGGGACATCATCTTTCCTTGCGTGGCGGCGCCGGGTTCG
ACGCGGTGGAAGGGAAAAGCAGGAAGCAAAGGTGGATCGAAAAGGTTGCAGTTGCAGCTT
TCAGCACATGCATTTTTGAAGCGCGGAAACGAAAAAACCCAGCCGGCGGGCTGGGTTTTT
TTCGGACGAACAGCAGAAAGCTCCGGTTACCCAGCGAGGATGTGGGGTTCCGGTCGACGC
GCACGCGAGGTCATGCCCGACGCCTGCCGGGCTGCGCTGCTGTCGTGCTGGAAGTCGGTG
AGCTTCATGGCCGCCAATCTTTGCATGCGGCCGGGGCCGACGCAAGGGGCCGGGGTCGCA
GAATCAGGGATTACCGGCGGCGCCCTGCTCGGGGCCGACCCAGGGGGTGATCGAAACCCG
GATCTTCAGCCGGTTGCCGGGGTCTTCCGGCAGGCGCGACCGGTACTTGGTGCCCTTGTA
GACGTAATCCACGTCATAGGCGATCGGCCGGCGGAATTCACGCCCGACCGGCACGATGCG
GCAGTCGCGGGTCAGCATCGGGCCGTTGTTGGCCGGTGCCGGGGCAGGCGTCTCGGCGGC
GGTCTCCTCGGAGACCTCTTCATCGCTGCGCTTGAACATCGAGCGCACCGAGTCCCAGAA
GCGGCTGATCCGGCCCTTGTCCTCGACCGGCTCTTCACCGGTGACGTTGACCGGGGCCAG
GGTGCGGGTCGAGATCGGCTCGCAATGCTCCTCGGTGCGGGTCGCGCGCAGGGTCTGGAA
CACCGGCTCGACGTTCAGCACCTGCGCATAGTCGAACTTCACGTTCTCGACGATCACCAC
CCGGTTGCGCGGCTCGGCCTCCTGCGCCTGGGCCACGGCGGCCGTCGCCGACAGGCAGGC
CAGGGTCAGCAACGCGGTGGATTTCAATGGCGACGGGAGCAAGGACACGGCAATAGTGTA
GGCAGTGACGAGCGCAAGGGGCTGAACATTACCCGTCCACGCCGCTCCTGCCCACCCCAC
CTTGGGTAGAGCCGGCGTCCACCGGTGGCAATCGGCGCCCCAAAGCGGGCCGACACGTTC
TAAAATCACAGGCTTGTACCCCAGCCACAGCCCCATGACCCTGCGCCTGCACAACAACCT
GACTCGCCAGCTCGAACCGTTCACCCCGCTCGATCCGGCCTGTCCGACCCTGTATGTGTG
CGGCCCCACGGTCTACAACTACGTGCACATCGGCAACGCCCGTGGCCCGGTGGTGTTCGG
GGTGCTGGCCGATCTGCTGCGGCGGCGTTTCGGTGGCCTGCGCTACGCGCGCAACATCAC
CGACGTGGACGACAAGATCAACACCGCTGCACGCGAGCAGGGGGTGCCGATCAGCACCAT
CACCGACAGGTTCGCCGCCGCCTACCGTGAAGACATGGCCGCGCTGGGCGTGGTGCCGCC
GGACATCGAGCCGGAAGTGACTGCGCACATGCCGCAGATCATCACCATGATCGAGCAGCT
GATCGCCAATGGTCATGCCTATGCCGCCGAAGGCCACGTGCTGTTCGCGGTGGCCAGCTT
CGACGGCTACGGCAAGCTCTCGCGACGCGATCCGGAAGAGATGCTGGCCGGCGCCCGCGT
CGATGTCGCACCCTACAAGCGTGATCCGGGCGATTTCGTGCTGTGGAAGCCGTCCAGCGA
CGACCTGCCCGGCTGGGAATCGCCCTGGGGCCGCGGCCGCCCGGGCTGGCACATCGAATG
CTCGGCGATGGCGGCCGCCCATCTGGGCGAGACCATCGACATCCATGCCGGCGGTGTCGA
CCTGCAGTTCCCGCACCACGAGAACGAGATCGCGCAGAGCGAATGCGCGCATGGCGGCAG
GATCTTTGCCCGCTACTGGCTGCACAACGGCATGCTCAACTTCGGCGGCGCCAAGATGAG
CAAGTCGCTGGGCAACATCGAGCGCGTACACGACCTGGTGCGCCAGCATCCGCCGGAAGC
GCTGCGCCTGGCCCTGCTGTCGGCCCATTACCGGCAGCCGCTGGACTGGTCCGATGGCCT
GATCGAGCAGTCGGTGCGCACCCTGGACCGCCTGTACGGCACGCTGCGCGAGCTGGCGTC
GATCGAAGCCAGCGCGGTGATCCCGGCCAGCGTCGAGGCGACCCTGGATGACGACCTGAA
CACCCCGCAGGCACTGGCCGAAGTGGCCCGCATCGCCGCCGATGCACGCCGCGCCACCGA
CCCGGCCGAACAGGCACGGCTGAAGGGCGAGCTGCTCGGCGCCGGCCTGGCGCTGGGCCT
GCTGCAGGCCGATCCGGCGCAGTGGTTCGGTACCGCTGCGGGCGACGGCGGCGACGATGC
CCGCATCCAGGGCCTGATCGACGAGCGTGCTGCGGCCAAGAAGGCGCGTGATTTCGCCCG
TTCCGATGCCATCCGCGACCAGCTGGCCGCCGAAGGCATCGTGCTGGAAGACACCCCGCA
GGGCGTGCGCTGGTCGCGCAAGCGCGGCTGACCTGCCCTGCCCCGTGGCCGGCCCGCCGG
CCACGCCCCCACTGTAGAGACTGTTGTGACCGACTCCCCGTTCCCGCTTGAACCTACCGC
CGCCGAGGCCCAGACCGCCATCGCCGAGGAATTCGGCTTCTTCGGCGACTGGTCCGAGCG
CTACCAGTACCTGATCGACCTCGGCCGCAAGCTGCCCGCCTTCCCGGACGAATGGAAGAC
CGAAGAGCACCGCCTGCTCGGCTGCCAGTCGATGGTCTGGATCGTGCCGGAAGGCAACGC
GCAGTCGCTGCGCTTCCATGCCATCAGTGATTCGGCCATCGTTTCCGGCCTGATCTTCCT
GGCCCTGCGCGTGTACTCCGGGCGCTCGGCACAGGAAATCCTGGACACCGAGCCCAGCTA
CATCCAGGACATCGGCCTGGCCCGTCACCTCTCCCCCACCCGCAGCAACGGCGTGGCGGC
GATGCTGGCCTTCATCCGCGAGACCGCGCAGGCCCAGCTGCAGCGCGACCCGTCGTGAGC
GAGCCTGCCACAGCCGAAGACACCGCGCTGGGCCTGCTGTCCCGGCCCGGTTTCGCCAAG
CTGCTGGCCTACCGCATCTTCGCGATGCTGTCCTAGCAGGTGGTGGCGGTCACCGTCGGC
TGGCACATCTACGAAGTCACCCGCAATCCGTTCTCGCTGGGCCTGGTCGGCCTGGCCGAG
GTGCTGCCGTTCTTCTGCGTGGCGCCGTTCGCCGGCTATCTGGTCGACCACCTGCCGCGC
CGTCGGCTGGGCATGGTCGCCTGTTCCGGGCTGATCGCCACGGCGCTGGTGCTGACCGGC
GTTGCGACGGGTTGGCTGCCGTTCGAGGGCGTGTGGCCCATCTACGCGGCCATCGCCCTG
ACCGGCATGGTCCGTGCGTTTCTTTCGCCCATCTACAACGCACTGTTCGCCCGCGTGCTG
GCCCGCGATCAGTTCGCGCGCGGCGCCGGCCTCGGCGCGGTGGTGTTCCAGGCCGGCATG
GTGGCCGGCCCGGCGCTGGGCGGCGTGCTGGTTGGCTTCGGCGGCAAGGGCCTGTCCTAC
GCGGTGGCTACGGCCTTTGCACTGGTGGCGATGGCCTGCCTGGCCACGCTGAAAGTGGAG
GAGCCGGTGCACACCGGTCCGGCCGCGCCGATCTTCAAGAGCATCGCCGAAGGCGCGCGA
TTCGTGGTCGGCAACCGGATCATGGTCGGCGCGATGGCGCTGGACATGTTCTCGGTGCTG
CTGGGCGGCGTGGTGGCGATGCTGCCGGCCTTCCTGCACGAAATCCTGCACCACGGTCCG
GAAGGCCTGGGCATCCTGCGCGCGATGCCGGCGCTCGGTTCGGTGTGCGTGGGCCTGTGG
CTGGCCCGCCACCCGCTGCACCGCAATGCCGGCCGCGTGTTGCTGTTCGCGGTGGCGGGG
TTCGGCCTGTGCGTGATCGGCTTCGGCCTGTCGCAGCACTTCTGGCTGTCGGCGCTGATC
CTGCTATTCTATGGGGCCTTCGATGGCGTCTCGGTGGTGATCCGCTCGACCATCCTGCAG
TTGGCCACGCCGGAAGAAATGCGCGGACGGGTGTCGTCGATCAACGGCATCTTCATCAGT
TCGTCCAACGAGCTGGGCGCGTTCTATGCCGGCACGATGGCCCGTCTGCTGGGGCTGGTG
CCTGCAGTGGTGCTGGGTGGGTTTGCGGTGCTGAGCGTGGCCGGGATCACCGCGTGGAAG
AACCCGACGCTGCGGAAACTGAATTTGCGTGATCTGCAGTGACCCTGCGGAGAGCGCGTT
CGGCGGCGCCGGGCGTTTGACTGGCCACGTCACTTTCCCTCGATGAATGGGTTTGTCACT
TTCTTTGCGCGCGCAAAGAAAGTAACCAAAGAAACGCGCCGCCATCCGCGAGCCGGTGCT
GCGCACCAGTGCCCTGCGCTCCTCGGTGAATCAGGGGACGGCGCCGAACTCGCTGCGCTC
AAACAGCGGCGCCTCTTCGCCCCCGATTCCCCTGCGGTGCTCGGCTCGCTACAAGGCGGA
CCCAAGTCAACGGCCACAACTGCCCGTGCCAGCCACGGTCGCTTACCAACGATCCCCCAA
CAAAAAACCCAGCCGAAGCCGGGTTTTCTGCATGACCATACAACGAGCGGGAATCAGTCG
CCCTGCTGCTTCTGCAGGTGCTCCCAACGCTCCTGGGCGTCGATGGTGCGTTCGGCGGTG
AGGCGCGCTTCCAGGCGCTCCAGGCCGATTTCCTCGCCGGTGTCGACGCAGTAACCGTAG
TCGCCCGCTTCCAGGCGCTTCAGGGTGCTGTCGATCTTGCCGATCAGCTTGCGATAGCGG
TCGCGGGTACGCAGTTCCAGCGAGTTCTCGGTCTCGCGGGTCGCACGCTCGGCTTCGTCG
CCGATATCACGCACTTCCTCGCGCAGGTTCTCGATGGTCTGCTTGGACTCTTCCACCAGG
TCCGCGCGCCAGTTCTGCAGGCGCTGGCGGAAGTACTCCTGCTGCAGCGGGCTCATGTAT
TCCTCTTCCGAGGACGGCTTGTAGCCAGCCGGCAGGATCGGGCGGCCGGTGGCCTCGTCG
GTCTTGTACTCGACCACCTTGTACTTGCTGCGCGGGGCCGGTGCCGCCGAGCGGGCGGCG
ACGGCCACGGCAACCTTGCCGACAGGGCGCGACACGGTCTTCGGGGCGGAATCGGATTTC
ACGGCGGTTTTGGCAGGCGATTTCGAAACGGGCACGGGATTCTTGGATTGCGGGGCCTTC
GAGGCGGCAGGAGCGGCGGCCGGGGCCGGCTTGGAGGCCGGTTGGGCTGCTGCCACTGCC
ACGGTCTTGGCCGGGACAGGCTTGGCCGGAGCCGGCTTGGCAGCAGGCTTCGGTGCGGAC
TTCACTACTGGGGCCGGGGTCGGCTTTACGGCCGGCGCGGCAACATTCTTGGCAACCTTC
TTTACAGCGGCAGGCGTGGCGACCGGCTTGGCCGCAGCGACCTTCTTTGCTGCGGGCTTG
GCGACCGGCTTGGCTGCAGCCTTCTTCACCACCGCCTTCGGCGCCGGCTTGGTTGCTGCC
TTCTTCGCCACTGGCTTGGCGGCAGCCTTCTTCACCGGCGCGGCCTTGCTGGCGGCCTTC
TTCACCACCGGCGCCTTCTTGCTGGCAGCGGCAGGCTTGGCCTTGGCGGGCGCAGCAGCC
TTCTTGGCCACCGGCTTGGTTGCCTTGACCGGCGTTTTCTTTGCGGTGGCCTTCCTGGCC
GCCGGTTGCGAGGACGCTGCCTTGGTCGCCGGCTTGCTGGCCGGTTTCCTGGCAACGGGC
TTTGCCGCCAACTTCTTCACAACAGGCTTGGCGGTTTTCTTGGCGGCCGTTGCGGCCTTC
TTTGCAGTTTTTTTAGCAGCCACGAAACGCTCTTCCTTGGATTCCCCGGGGCCCGGGAAA
GCGGGCCTTTATAGCCTACCCGACCCGCAGCAGCAACCTCGGCACCCTGCTCCATTCAGT
CCTGGAGTCAAGGCGCCCTTGGAGGCAGTCCGACGAACACGGACCGCCTTGCGCGGTACG
GAACCTGGCCAGCACCCGCAGGTGCTGGTACCGGTCGCAGGCCATCGGCGACATGCGACC
AACGGCCCATCCTGCACAAATGCGGCCTTCATGCCAACTGGCATAAGATGACTGGGTGAT
CTCGCGCCTGCTCATTGCCCTGCTGCGCTTCTACAAGCGCTTCATCAGCCCCTTGCTGGG
GCCACGCTGCCGTTTCGTGCCGAGCTGTTCTGAATACGCGATGGAAGCCATCTCGCGGCA
CGGCCCGCTGCGCGGCAGCTGGCTGGCTGCACGCCGGCTCGGTCGCTGCCACCCGTTCCA
TCCCGGCGGCTTCGACCCCGTGCCCGAGTCTCCCAACGCCCCCTCTTGCCGTTGCACAGG
AAAACACTGACATGTCCTCCACCCTCATCACCAACGCCCGGATGGTCAACGAAGGCCGCA
CCTTCGACGGCGACCTGCGCATCGAGAACGGCCGCATCGCGCAGATCGGCAGCGGGCTGG
CGCCGCGCGACGGCGAGCAGGTGGTGGATGCGGCCGGACGCTGGCTGCTGCCCGGCATGA
TCGATGACCAGGTGCACTTCCGCGAACCGGGCCTGACCCACAAGGGCGACATCGCCAGCG
AATCGGCCGCGGCCGTGGCCGGTGGCCTGACCAGCTTCATGGACATGCCCAACACCAACC
CGCCGACGCTGGATTCGACCATCCTGGAAGCCAAGTACGAGCTCGCGCGCGGCCGCGCCT
GGGCCAACTATGGCTTCTACCACGGCGCCAGCAATGACAACCTCGACGCGATCCGTGCCC
TGGATCCGAAGAAGGCCCCGGGCGTGAAGGTGTTCATGGGTGCTTCGACCGGCAACATGC
TGGTGGACAACCCGGAAACGCTGGATGCGATCTTCCGCGAATGCCCGACCCCGATCATCA
CGCACTGCGAAGACACGCCGATGATCGATGCCAACCTGAAGGCCTTCCAGGAAAAGTACG
GCGATGCGCTGACCCCTGACATGCATCCGGACATCCGTTCGCGCGAGGCCTGCATCAAGT
CGACCCGCCTGGCGATGTCGCTGGCGCGCAAGCACGGCACCCGCCTGCATGTGCTGCACA
TCTCCACCGCCGACGAGCTGGCGCTGTTCGAGAAGGGCCCGCTGATCCGCGCCGACGGCA
GCCGCAAGCAGATCACCGCCGAGACCTGCGTGCACTTCCTGCACTTCGCGCGCCCGGACT
ATGCGACCAAGGGCAACCTGATCAAGTGCAACCCGGCCATCAAGGAAGTGTCCGACCGCG
AGGCGATCACCGCTGCGCTGGCCGACGACGTGCTGGACGTGCTGGCCACCGACCACGCGC
CGCACACCTGGGAAGAGAAGCAGAAGCCGTACGCGCAGGCACCGTCGGGCCTGCCGCTGG
TGCAGTACGCGCTGGTGGCCGCGCTGGAGCGCGTGCACGAAGGCAAGCTGACCCGCGAAC
AGGTGGTGCAGAAATTCGCCCACGCGCCGGCACAGTTGTTCGACGTGGAAGAACGCGGCT
TCCTGCGCGAAGGCTACTTCGCCGACCTGGTGCTTGTGGAAGACGTGCCGTTCACCGTCA
AGCGCGAGGACGTGCTGTCCAAGTGCGGCTGGTCGCCGTTCGAAGGCACGACCTTCCGTT
CGCGCGTGGCCTCCACCTGGGTGAACGGCCAGCTGGTGTGGGACGGCAGCAAACTGGTGG
GCGAGCCCGCCGGCCAGCGCATGACCTACGACCGCTGATGCGCGCGGCTCTATTTACCGG
GGCGCTGCTGCTGGCGGCACCCCTGCTCAGCGTACCGTCGGCTCACGCGCAGGATGCCAT
CGGCAGCCTGATCGACAGCCGCGTGGTGTTCCCGGCCAGTGCGTCGCAGGGCGCACTGGT
GATCGGCAAGGTTCCCGCCGGCAGCCGCGTGCAGTACGCCGGTCGCCAGCTGCGGGTGAG
CGGCTACGGCAGCGTGGTGTTCGGCATCGGCCGCGACGAGAAGGGACCATTGCGCGTGCA
GGTGCAGCGCCCTGATGGCGGCAGCGAGACCGCGACCATTGCGGTGACGCCGCGCGACTG
GCCCACCGAGCGGGTCAACGGCGTGCCGCCGAAGACGGTCAATCCGCCGCCGGCGATTGC
CGAGCGGATCAAACGCGAACAGGCGCAGGTGACCGCCGTGCGTGCCCGCGATGACGACCG
CACCGACTTCACCCAGACCTTCATCTGGCCGGTGCAGGGCCGCATCAGCGGTCGCTTCGG
CAATGCGCGCGTGTACAACGGGCAGCCCGGTGCCGGTCATTCCGGCATGGACATCGCGGT
ACCGACCGGCACGCCGGTGAAGGCACCGGCCGCCGGCATCGTCACCTTCGCCGGGCCGGA
CCTGTACCTGACCGGCGGTACGCTGCTGCTCGACCACGGTTTCGGGGTCAGCTCCAACTT
CCTGCACCTGTCGCGCATCGACGTAAAAGTTGGCGACCGTGTGGAACAAGGCCAGGTGAT
CGCCGCGGTCGGCGCCACCGGCCGCGCCACCGGCCCGCACCTGCATTGGGGCATGAACTG
GTTCGATACCCGTATCGATCCGCTACTGGTACTGGAACGCAAATAACGCGCGCAATGCGC
TTTGGTGGGTGCCAACCTTGGTCGGCACAACCTCACAGAGCTTGCGGACCAAGGTCCGCA
CCCACCAGAAGCAGTCAACAGCGCCGATCGATCAACCGCGCGCAGCCCACCACACGCGCA
ACAAGGTGCGCACCGGGGTCGCTTCAATCGGCTTGCCTGCGGCCTGCGCGGCCACACGGG
CGCGCGCCAGGCTGGACCACACACGGCGTGGGCGCGGGCCGGGCACGCGCATGCCCCAGC
CCTTCAACAGATGCTGCGCCCAGCGCTGTGCAGCCGTGCTGGCATCACCGTCCAGCAGGC
TGCGCGGTACACCGGCCACGCCGGCGTCCTGCAGGCGCTGGGCCAGGGTCTGCAACTGCA
CCGCGCGACCGGCACCGGTGCGCGGCTTGTCCGCGAACAAGGCCGCCTCGACCGCAGCCA
CGGCTTCAGCGTAGTTGGCCAGCGCACGCTCGGCACTGGCGGCGTCCAGCGCGACGGTGC
GTGCTTCAACCAGATCCGGCAACGCCTCGGCCAACTGCGCCCACGGCGCACGCACCGGCT
CCAGCAGACGGCCCAGTGGATGGCGCGAACGATGCCCGGCCCAGCTGCGCAGTTCCTCGC
CCCACCATGCCAGCTTGGCATCGGCCGGCAGCGGATCGCCGCCGGTATTGAGCATGTCGT
CGAACTCCTGCAGCAGCGCGAACCACGCCACGGCAAGTTCGCGTTGCGATTCGGCCACGA
ACGGGGCGGCCACCGACCATTCCGGCCAACGGCTGCGCCACTTGTCGAGGAAACTGTCCA
GCGCGGTACTGCTCACTACGTGATTCCTTACGGCTGGGCCGGGGCTGCCGGCCGGGTCGG
CCAGAGACTGGCCAGTTGCAGAAGTTCGGCGTTCTCGACCAGCACGTCGGCCTGCCAGGC
CAGCGGGTCGTCGCTGTGCAGGCGGTAGCCCCACAGCGCCGCCACCGACGGCATGGCGGC
AGCGCGTGCGGCGATGATGTCGCGCTCGTCGTCACCCACGTACACGCAGTCTTCGGCGGC
GATGCCGATCGCCTGTGCGGCGTGCAGCAGCGGCAACGGATGAGGCTTGCGTTCGGCCAG
GCTGTCACCACCGACCAGTACTGCACAGCGCTGCTGCCAGCCGTGCTGCGGCAGGATCAA
GCGCGCCAGGTATTCAGGCTTGTTGGTGACGATGCCCCACACCGTACCGGCCTCATCCAG
CGCGGCAAGCATGCCGGCCACGCCGTCGAACAGCACTGCGTGCTGGCCGATCAACGCTTC
ATAGCGCTGCAGGAATTCCGGGATCAGTGCATCGCGCGCAGCGGCATCCAGGTCCGGGAA
CGCGGCCGAGACCATCGCCCGCGAGCCCTTCGACACCACCGGGCGCAGTGCGGCCGGATC
GATGGGTGCACGACCACGTTCGGCCAGCATCGCGTTGCAGGTGGCGACGAAGTCCGGCGC
GCTGTCCAGCAACGTGCCATCCAGGTCGAACAGCACCGCACGCGGGAAGCGGGCGGAGGT
CATGCCGGCTTGACCGCGTAGGCCAGGTAGTTGATGTCGGTGCGGCTGCTCAGGCGGGCG
TGGTTGCGCCACGGCTCGTAGGCCATGCCGCTGACGTCCACCAGCTGCATGTCGGCCTCG
CGCAGCCAGCGCGCCAGCTCGGCCGGCTTGATGAATTCCTGGTAGTGGTGCGTGCCCTTG
GGCAGCAGCCGCGCCACGTACTCGGCACCGACAATCGCCACTGCGAAGGCGGCAGCGGTG
CGGTTGATGGTCGACAGGAACAGGTGGCCGCCCGGCTTCAGCAGGCGCTTGCAGGCCTCG
ATGATCGCGCCCGGGTCCGGCACGTGCTCCAGCATTTCCATGCAGGTCACCACATCGAAG
CTGCCCGGCTGCTCGGCGGCCAGGTCCTCGGCGGCCTGCACCCGGTAATCGACCTTGGCG
CCGCTTTCCAGCGCATGCAGGCGCGCGACCTTGACCAGCTCCGGGGCCAGGTCGATGGCG
GTGACGTCGGCGCCGGCCTGGGCCAGCGCTTCGCTCAACAGGCCGCCACCGCAACCGATG
TCGAGTACGCGTGCGCCGCGCAGCGGAACGCGGTCGGCCACGTATTTCAGGCGCACCGGG
TTCAGCGCATGCAGCGGCTTCTGCGGGCCGTCAGCGTCCCACCAGCGGTTGGCCAGCGCG
GCGAACTTGTCCAGCTCGGCCTGATCGAAATTGGAGGAAGCGTGGGGGGCAGTCATGAGG
GAGTCCTTGCGGCGCCGGGGTTCAGGCGCGGATATGACGGATGCGCTCGCGCCACTGGCG
CGCGTTGGCGATGATGCCCGGCAGGTCCATGCCGACCAGCTCGCGCTGCACCAGCTTCGG
CTTGCCGGCGATCCAGACGTCGCTGACCTGCTGGCGGCCGGTGGCGTACACCAGTTGCGA
CAGCACGTTGTGCAGCGGCTGGGTTTCCAGTGCGGACAGGTCGACGCAGACCAGGTCGGC
CTGCTTGCCGACTTCGATCGAACCGATGCGCTCGCCGAAGCCCAGCGCGCGGGCACCGCC
CAGGGTGGACGCGCGCAGCGTGGTTGCCGCGTCCAGCGCGGTGGCGTCATCGGCCACGGC
CTTGGCCAGAATCGCCGCGGTGCGGTTCTCGCTGAACATGTCCAGGTCGTTGTTGCTGGC
GCAGCCGTCGGTGCCGATCGCCAGGTTCACGCCGGCGCGCTGCAGGGCGCAGGCCGGGCA
GAAACCGGAGGCGAGCTTCAGGTTCGATTCTGGGCAATGCACCACGCTGACGCCACGCTC
GGCGCACAGGTGGATTTCCGCATCGGTCAGCTGGGTCATGTGCACCGCGATCAGGCGGTC
GTTGACCAGGCCGAGGCGATCCAGCCGCGCCAGCGGGCGCTGGCCGTGCAGCTTGATCGA
ATCGTTGATCTCCTGCGCGGTCTCGTGGGTGTGCAGGTGCACCTGCATGTCGAGCTGGTC
GGACAGCATCCGCACCCGCTCGAAGTTGGCATCGTTGACCGTATACGGCGCATGCGGCGC
GAACGCGGTGCCGATCAGTGGATCGGTGCGCCACTGGTCATGCAGTTCACCGGCCTTGGC
GAAGTACTCATCGTCGGTCTTGGCCCAGGCAGTGGGGAAATCGATGATGACCGCGCCGAC
CAGCGCGCGGAAACCATGCTTCTTGTAAACGGCGGCCTGCACATCGCCGAAGAAGTAGTT
CTCGTTGGCGCAGGTGGTGCCGCCGCGCAGCATCTCGGCGATGGCCAGGGTGGTGCCGTC
GGCGACGAATTCGGGGCCGATCACCGCCGCTTCCACCGGCCAGATGTGCTGCTGCAGCCA
GGTCATCAGCGGCAGGTCGTCGGCGACGCCGCGCAGCAGGGTCATCGGGTTGTGCGTGTG
CGCATTGACCAGGCCCGGCATCAGCGCCGCCTCGGGGCGGCTGACCACCTGGGTGGCGCG
GAACCGTGCGCGCGCCTCGGTACGCGGCAGGATGGCCACGATCTCGCTGCCACGCACGGC
AACGGCATGGTCTTCCAGCACCACCGCATGCGGCTCGATCGGAACGACGTAACCGGCTTC
GATGAGCAGGTCGCAGGCTTCGGGGAGGTGCGGGCTATCGCTCATGCGGGCTCACTGGCT
GGGGGGCGGCGAGATACTTCTGGGGACACGCCCCTGAGTCAGGGGCTGCCGCGAAGCGGC
GGGGTCTGGAGACCCGTGAAGCGGGGGCCCATGATCTGCCGAAGCAGATCATGGGAGCGC
CAGCGCGAATGCGATGGCGCGTATCCGGCCAGCGGCCGTCACTACCGTAATCCGGCTGCG
CCGGATTACTTGACGCGTGCGGAGTATTCGCCCGAACGGGTGTCGACGCGGATCACTTCG
TCCTGGTTCACGAACAGCGGCACGCGGACCACGGCGCCGGTTTCCAGGGTGGCCGGCTTG
CCGCCGCCGCCCGAGGTGTCGCCACGGACGCCCGGATCGGTTTCGGTGATCTTCAGCTCG
ACGAAGTTCGGCGGCTGCACGAAGATCGGCTCACCGTTCCACAGGGTGACCACGCAGGAC
TCCTCGCCCTTCAGCCACTTCTCGGCGCCGCCCATGCCGGCCTTGGTGGCCTGGACCTGC
TCGAAGGATTCCGGGTCCATGAAGTGCCAGTACTCGCCGTCGCTGTACATGAAGTTCATG
TCGGTATCGACGACGTCGGCTGCATCCAGCGAGTCGGTCGACTTCATGGTCACTTCCTGG
GTACGGCCGTCCTTGATCAGGCGGTACTTCACGCGGGTGAAGGCCTGGCCCTTGCCCGGC
TTGACGTATTCGGTGTCGATGATGACGGCCGGTTGGTTGTTGACCAGGATCTTCATCCCG
TTCTTGACGTCGTTCATGCCGTAGCTGGCCATGCGTAAACTCCTGAGTGGCAAAAACGCC
GCGGGTGCGGCGAGCCGTTAGAATGGAAAGCCCACCGGATGCCGGTGGGCGACTGTTTTT
CTGCCCCCATGATAACCGCAGGCCCCCTCTCCATGCAGCTTTCCGCCTTCCCCCGGCCCC
AGTCGCCAGGCGCGCCCGCGCGCTGGCAGCAGCTCTGGCGCCAGGCACTGCGCGACCCGC
AGGCGCTGCTGGCCCGGCTGCAGCTGGACCCGGCGGCACTGGGCGTCTCCGAAGCGGCCA
TGGCCCAGTTCGCGCTGCGCGTGCCGGAGGGGTTCGTGGCCCGCATGCGCAAGGGTGATC
CGGCCGATCCCCTGCTGCGCCAGGTGCTGCCGATCGATGAGGAAATGCGTCCCGCGCCCG
GGTTCAGCTTCGATGCGGTAGGCGACGGGGCGGCGAAGAAGGCCACCGGCGTCATCCAGA
AGTACCGTGGCCGCGCCCTGCTGGTGGCGACGGGCAGCTGTGCGATCAACTGCCGCTACT
GCTTCCGCCGCCACTTCGACTATGGCGCGGAGAACGCCGCCAAGGGTGGCTGGCAGGAAG
CCGTAGCCGCCATCGCCGCCGACCCGGACATCGACGAGGTGATCCTGTCCGGCGGTGACC
CGCTGTCGCTGGCCACGCACAAGCTGGTCGAGCTGACCGACGCCCTGCGCGCGATCCCGC
ATATCCGCCGCCTGCGCATCCATACCCGGCTGCCGATCGTGCTGCCCGAGCGCGTGGACG
ATGAACTGGTCTCCTGGCTGGGCAGCCTGCCGTGGCCGCTGGCGATCGTGGTGCACGCCA
ACCATGCCAATGAATTCGATGCCAGCGTGGACGCGGCGATGGCCCGCCTGCGCGGCATCG
GCGCCCAGCTGCTGAACCAGGCGGTATTGCTGCGCGGGGTCAACGACAGCGTGCAGGCCC
TGCAGGACCTGAGCGAGCGCAGCTTCGCCGCCGGCGTGCTGCCCTACTACCTGCACCAGC
TGGACCGGGTCGAAGGTGTGGCCCACTTCGAAGTGGACGACACCCGGGCCAAGGCATTGA
TTGCCGGGTTGACCGCGCGCCTGTCCGGCTATCTGGTCCCGAAGCTGGTACGCGAACTGC
CCGGCGACCCGAGCAAGCGCCCGGTGTAATTCCGTAGCGGGGGTCATCCCTTTTCCTGCG
GAAAAGGGATGACCCCCGGCACAACGTCAATCGGTCAAACGCCCGATTCGATCATCCGCA
CCACTTCGGTGGCAGTGACCGGGTGGCTCAGCCAGTAGCCCTGCCCCAGATCGCAGCCGC
GCTGCGCCAGCAGCTCGAACTGCGCCTGCTGCTCGATGCCCTCGGCCACCACCGTGATGC
CCAGCGCGTGGGCCATGGCGATGATCGCCGTGGTCAATGCGAGGTCGTCGGGATCCCGCT
GCATGTCGGCCACGAAGCTCTTGTCGATCTTCACGCCGTCCACCGGCACCTGGCGCAGGT
GGCTCAAGCCGGAGAAGCCGGTGCCGAAGTCGTCCAGCCATACCTTCACGCCGGTGCGGT
GAAGCTTGTCCAGCAGCTGCGCGGCGACCATCTCGTCACCGATCACCGCGGTCTCGGTCA
GCTCCAGATGCAGGCGCGACGCTGGCAGCCCGGACTCATGCAGGCATTGCGCGACCAGCG
CCGGCAGTTCGCCGCCGCGCAGCTGCCGCGGTGACACGTTCACCGACACGAACAGGTCGT
CCCCGGCCGCCCCGCGCGGCCACTGCGAGGCCTCCATGCAGGCCGCACGCAGTACTTTCG
GGCCGATGATCTCGATCAGACCACTCTGCTCGGCCACCTCGATGAACACCGATGGCGGAA
TCGTGCCCAGGGTCGGATGCTGCCAGCGCAGCAGCACTTCGACGCCGACCATGCGGCGGT
CGCGCATGCGGAAGATCGGCTGGTAGGCCAGGCGCAGTTCGCCGCGCTCCCAGGCCCCGC
GCAGCTCCTGTTCCATATGCACGCGACGTTCGACCGCGTGTTCCATCGCCCGGCTGTAGT
AGCGATAGCAGTTCTTGCCGGCCATCTTCGCCTGGTACATGGCGATGTCGCCGTTTTTCA
ACAGGGTGGTCGCATCGGCCGCATCGTCGGGGAACAGGGTCACGCCGATCGAGGTGCCCA
GAAACAGCTCCCTGCCCTGCACCACCAGCGGCCTGCCCAGCTCGCGCACCAGCACTTCGG
CCAGCAGCCGCGCGTTGGCGGCCACATCACCGTCGCCCACCAGGATCACGAACTCGTCAC
CGCCGAAGCGGGCCAGCAGGGCCTCGTCGCCGCCTGCCTCCGCAACGGCGCGGCCGATGC
GCTGTGCGAACTGCAGCAACGCCTCGTCACCGGCCTCATGGCCAAGCGTGTCGTTGACCC
GCTTGAAATCGTCGATGTCGGCGAACAGCAGGCCCAACCGGTGATTGGCGGCACGCGCGG
CCATCAGCCGATGGTCCAGCGCTTCGCGGAATGCCAGCCGGTTGGTCAGCCCGGTCAGCG
CGTCGGTATAGGCCATGCGCCGCACTTCACGGTCATGGCGGGCGATCGCATCGCGCATGC
GGGCGAAGCCGCGCACCAGCTCACCCACTTCGTCATCACGGGTGTTCTCGGCCAGGGGCG
TCTGGTAGTCACCGGCCTCGATGCGGCGCGCGGCCGCGGCCAGATCGCGGATCGGCGCGA
CCAGCGTGCGCTGCACGTACAGGATCACCACCACGCCGATCACCACCAGCAACCCCAGCA
TCAGCAGCAACCAACCCAGGTGGCGGCTGCCGACCAGTTGCAGGCGCTCGCCAAGGGTGG
CGTTGGCCGCCTGCTCGCGTTGCTGTACTTCGTCCAGCGCCATGCCGACGCGGACGCCGC
CTATGCGCTGGTTGCCGACCATGATCGGCATCGTGTTGTCCAGCACCTTCGGCGATTCCT
GCACCAGCAAGGCCTGCGCCGCCGCAGCCTTGGGTGCCAGGGGATCGGCCATCGGCTGGC
CGAATCCCGGGACCTCGACCGAGCCGTCGTGCACCAGCCGGCCGCGCTCGTCGAACACCA
GTACATAGCGCACCACCGGCTGTCGCGCCGTGCTGCGCACCAGCACGCCGACCTGGTCCA
GGTCGCGGTAATACAGCGGGTTGGCCAGCGCATCGGACAACTCGCGCGCCATCGCCTCGC
CGCGGCTGCGCACGCTGCGGTCGAACAATTCATGGATGACGCCACCGCTGAGGGTGCGCA
CCTCGCTCTGCATCGCCGTCTGGCGCCCCAGCAGCACCGCCAGAATGGCGACCACCACGA
CCATCGCTCCGCCCATCGCCAGCAGGAACCGGGCCTGCATCCCCGAGCCGAGCCACTTCA
TTCCACTTCCATCCGCACGCGCGTCAATCCTTGTTTCAATTCATCCAACCGCTGCTGCGC
ATGCGCATCGACACGGTGGAAACCGGAAGTGCCAAAAAACCGATGCAACGCGCCCTGTGC
CTGCGGGTCGCTGGCTGCCTGCAGCAGGACTTCCTGCAGGCGGTCGCGCACCCGGGCATC
GAGGTCGGCGCGGACCATCTCCACCGCACGCGGATAGGGTTCGGTGCGCAGCAGTTCGCG
GAAATCGCGCCGGAATGCAGCCGGCACCCGCCGCTCGTCGTTCCAGTCCACGCTGCTCAC
CGCCCCCACATCCGCCATCCCCTTGTGCACGTACGTCGCGATGTTCAACTCGCTGCGCGC
GAACACATACCCCACGCTGTCAGGCCCTGGCACGTCCCAGACCCCGGCCAGGATCTGCGG
CGACAGGCCATGGTTCAGCAGAGTCATCACCGGCACCAGGTAGGCGCTGGTGGATGCCGT
GTTCTGCAGGGCCAGGCGATGGCCGCGCAGATCCTGCACCCGCTGGATGGGACTGTCGCT
GCGCACGAAGAACACCGTCTGGTATTCGCGCACCCCGTTGCGCTCGGTCAACAGCAGCGG
CCGCGCACCACTGCGCTGGCCCAGTGCCACCGCCGTACCGGAGGTTTCCGTGACCCAGTC
GACCCGTCCCCGCCGCAGATAGCTGGCCATCTGCTGCGGGTCGCGGGCCATCAGTACCCG
CCCCTCCTGGATGCCGACGTCATGCATGCGCGCCACCACGTAGTCCAGCAGGGGTTGCAG
CTGCTCGTAGTGAGCCTGGGGGTCATCGCTGATCCGGCCCAGCACCAGCACCGGATCCGG
TGCCGCATGCACGGCTCCGGCCAGCAGGACCATGGCCAGGCTCAGCAGTCCCCCCTGCAT
TGCCTTTCGCAGACCCGACACAGACGTCATCCCCCCTGGGTATCCAGACAGACTACCCGA
AAAAATGAGAACGTCGTCAGCTGTCCTTGCTGCCGGCCTGGGCCAGACGCGCCATGCGCT
GGGTATCGGCGAGGATGCCGCGCAACAGGCGCACTTCCTGCTCGCTCGGCTCGCTGCGCA
GGAACAGGCGGCGCAGCTTGCGCATCGCCGATTCCGGCGCGCGGCCCTTGTGGAAATCGA
TCTCGTCCAGGGTGTCGCCGAGCTGGGCGAAGAAGCTCTCCATCTGCTCATGGCTGGCGG
CCTGTTCGCGGAAGCCCGGCTCGGCGTCGGCGGCCGGCTGCGCGCCCAGCAGCTGCATGC
GCGTTTCGTACGCCAGCACCTGCACGGCGGCGGCCAGGTTGAGCGAGCTGAACTCCGGGT
CTGACGGGATGTGCACTGCGGCGTGGCAGAGCTGCAGCTCCTCGTTGGTCAGGCCGGTAC
GCTCGCGGCCGAATACCAGTGCGACCTCGGCACCTTCGCCCGCCTTGGCCACCGCACGGG
CGGCAGCGTCGGCCGGCAGGTATTCCTCCAGCTGGACGCGGCGGGCACGGGCCGTGCAAC
CCAGTACCAGGCGGCAATCCGCCACGGCCTCGGCCAGGGTGGCCACCACCGGAGCGTCCC
CCAGCACGTCTTCGGCACCGGCCGAGCGGCGGAAGGCCTCCTCGTCCAGCGGCTTTTCGG
GGGCGACCAGCACCAGGCGGGCCAGGCCCATGGTCTTCAGGGCGCGGGCGGCAGCCCCCA
TGTTGCCGGGGTGCTGGGTACCGACCAGGACGAATCGGAGGCGGGTGGCGGCGGGAAACT
GGGACATGAACAGGGAAAAGGTCGAGCTGGACGATGACCAATGGTAAACTGTGCGGCCGG
CCACTGCGCCGGACCCGCTCTTTTCCCCCGCCAGTCCATCTCTTCTGCCTTTCCGGGAGC
CCACGCCATGCAGAAACCCGCCGTCACCGTCATGGTCAAGGCCGCCCGCCTCGCCGGCAA
CGTCCTGTTGCGCAACATCAACAAGCTCGAGGCACTGAACGTGGTGCAGAAGGGCCGGAT
GGACTACGCCAGCGAAGTGGATGCGGACGCGGAAAAGGTCATCGTCAAGGAACTCAAGCG
CGCCTACCCGGATTACGGCATCTTCGGTGAAGAAGGTGGCGTGCAGGGCGAGCGCCGCCA
GATGTGGGTCATCGACCCGCTGGATGGCACCAGCAACTACCTGCGCGGCGTGCCGCACTA
CTGCGTGTCGATCGCCCTGGTCGAGAACGGCGAGCCGACCGATGCCGTCATCTTCGATCC
GCTGCGCAATGAACTGTTCACCGCCAGCCGTGGCGCCGGCGCCGTGCTGAACGACCGCCG
CATCCGCGTGGCCGACCGCAAGGATCTGGAAGGCACCATGATCCACACCGGCTTCGCCCC
GCGCGAACGCAGCCGCGCCAGCGCGCAGCTGAAGTCGGTCGACACCCTGCTGGTCCAGGC
TGAGGACATCCGCCGCACCGGTTCGGCCGCGCTGGACCTGGCCTACGTGGCCTGCGGCCG
CGCCGACGCCTATTTCGAAGCCGGCGTGAAGGCGTGGGACATCGCTGCCGGCCTGCTGCT
GGTCCGCGAGGCGGGTGGCAAGGTCTGCGACTTCAAGGGCGCGACCCTGGGCCGGATGGA
CAACCGTGGCCCGGAGACCCACCAGATCGTTGCCGGCAACCTGAAGGTGGCCGAGTCGCT
GCAGAAGGTGCTGGTGAACACTGGCTACGCGGCGGAGTTCGACGCGAAGTTCTGAGGTTT
CGCCTGAAGCGGTTCATGGAGACGGCACCTGCGAAGGTGCCGTTTTCGTTTGTGCGCACG
AAGAGTCATTTCCGCGACCGCGGAGGGGTGTCACTTTCTTTGCGCGCAAAGAAAGTAACC
AAAGAAACGCTCCGCCAGCCGCGAGCCGTCGCTACGCGACGGTTCCCTGCGCTTCTCGGA
GAATCAGGGGACGGCGCCGAACTCGCTGCGCTCAGACACCGGCGCCTCTTCGCCCCTGAT
TCCCCTGCGATGCTCGGCTCGCTCAAGGCGGACTGGAAGATCAAGATCAAGATCGACAGC
ATCCACACGGGGCGTGGATCTACTGGGTGCAGCTGTGGCATTTGACGTTGGGTCCGCCTT
GAGCGAGCCGAGCACCGCAGGTCCGGCGAGGGCGAAGAGGTGCGGGTGTCTGAGCGCAGC
GAGTTCCCGCACCGTCCCTCGACGGGCCGAGGAGCGCAGGGTACCGGCGTGCGCAGCACG
TCGGCTCGCGCCCTGGCGGCGTGTTTCTTTGGTTACTTTCTTTGCACGAGCAAAGAAAGT
GACACCTCCCCGCAGGCGCGGAAACGATCCCCCGGGCACGATCCGGCATCAGCAATGCAC
CGCGCAAACAAAAACGCCCGGCGCGGGGCCAGGCGTTCCTGCACTACCGTAGAAGTACGG
AGACTTACGCCACCGTCGACGCCCGCAGCGCGGCGATGCGCTCTTCCAGCGGCGGATGGC
TCATGAACAGCTTCTTCGCCGTCGAACCGGCAATACCGAAAGCGGCAATCTGGGTCGGCA
GCGTGCTCTGGCCGTGGTTCAGCTGCAGCCGCTCCAACGCGGCGATCATCTTCTGGCGGC
CGGCCAGCGAGGCACCGCCGGCGTCGGCGCGGAACTCGCGGTGGCGCGAGAACCACATCG
AGATCATGGTGGCGAACAGGCCGAACACCATCTCCAGCACGAACACGATGATGTAATAGG
CGAAGCCACGGCCGCCGCCTTCGCGGTTACCCGACAGCGCGCTGTCGATGATGCCGCCGA
CCACGCGGGCCAGCACGATCACGAAGGTGTTCAGCACGCCCTGCAGCAGCGCCATGGTGA
TCATGTCACCGTTGGCGACGTGGGCGATCTCGTGGCCCAGCACCGCTTCGGCCTCGTCTT
CGCTCATGTTGTGCAGCAGGCCGGTGGACACCGCCACCAGTGCGTTGTTGCGGTTGGCGC
CAGTGGCGAAGGCGTTGATCTCCGGGCCTTCGTACACCGCTACTTCGGGCATGCCGATAC
CGGCCGCCTTGGCCTGGCGCTCGACGGTGGCCAGCAGCCAGCGCTCGGTCTGGTTGCGCG
GCTCGGTGATCACCACCGCACCGGTGGAGCGCTTGGCCATCCACTTGGAGAGCAGCAGCG
AGATGAAGGAGCCACCGAAGCCGAAGATCGCGGCCATGACCAGCAGGCCGCTCATCTGGC
TTGGATTGACCCCGAGCAACGACATCACGATGCTGGCGAGAATCAGGACCGCGAAGTTGG
TCGCCAGGAACAGGGCAATGCGGGTAAACATGGGAAAATCCGGCTCGGAAGGGGTCGATA
CCGGTCAATTTGCGGTGTGGTCAGCTTGAATTCAAGCGCCAACCTGACCGACGATTCAGC
CAGCATGACCTCCCCCATTCCCTGCGGTCGTTTCGCGCCCTCGCCGACCGGCCTGCTCCA
TCCCGGATCCCTGCTCGCCGCCTTCGGCAGCTGGCTGCTCGCGCGACATAACGGCGGCTT
GTGGCGGCTGCGCATCGAAGACGTCGATCCACCACGCACCGTGCCCGGCGCCGCCGAGTC
ACAGCTGCGGGCGCTGGCCGCGTTCGGCCTGGTCCACGATGGCCCGATCCTCTGGCAGAG
CACCCGCGGCGAGGCCTACCAGGCCGCGCTGGACGTGCTGCTGGCCAGCGACCAGGCCTT
TGTCTGCCACTGCAGCCGCAGCGACCTGGCCGCCAACGGCGGCATCCACCATCGTTGCGT
CGCCCGGCAACCTCGACCGGACCCTGCCGTCCGCTTCCGCGTGCCACCGGGCAGCATCGT
GCACTTCGACGATGGCCTGCGCGGCCCGCAGCAGCAGGACGTGCACGCCGAAGTCGGCGA
CTTCGTGCTGCGCCGCGCCGATGGCTGCTGGGCCTACCAGTTGGCCGTGGTGGTCGATGA
CGCCGCACAAGGAGTGACCGAAGTGGTGCGCGGCGCCGACCTGCTCGACTCCACCGCGCG
GCAGATCCTGCTGCAGCAGGCATTGGGGCTGGCGGTGCCGCGCTACTGGCACCTGCCGCT
GCTGCTGGATGCGCCGGGCCACAAACTGTCCAAGTCGCTGGCGGCGCTGCCGGTGGACAG
TTCGCACCCGCTGCCCTTGCTGCGCCAGCTCTGGAAGCTGCTCGGCCAGGCACCCGGGGC
GCTGGAACCTGCGCACGACCTGGATACGCTGCTGGCCACCGCTCGGCAGGCCTTCGACCC
GGCACGACTGCCGCGGACCGACATCCTGTTGCCAGCCGGCGCACTTTCCGCGCCGATGTT
GCAGAATCCCCCTTCCCCCACCCGACACCCGGACAACACTCCATGACATCTCGCGTCGCA
CTGGTCACCGGCGGAACCGGCGGCATCGGCACCGCCATCTGCCAACGCCTGGCCGACCAG
GGCCACCGGGTCGCCACCAACTACCGCGACGAGGCCAAGGCCCGCGCCTGGCAGCAGGCA
ATGACCGAACGCGGCTACAGCGTGTCGATCTTCCCGGGCGATGTCTCCGATCCAGGCAGC
GCCGAAGCGCTGGTGCGCGCCGTCGAGGCCGAGCTGGGCCCGGTCGAGATCCTGGTCAAC
AACGCGGGCATCACCCGCGACACCACGTTCCATCGCATGCGCGCGGACCAGTGGCACGAT
GTGATCAACACCAACCTCAATTCGGTGTTCAACGTCACCCGCCCGGTCATCGAGGGCATG
CGCCGCCGCGGCTGGGGCCGGGTCATCCAGATCAGCTCGATCAACGGCCTGAAGGGCCAG
TACGGCCAGGCCAACTACGCGGCGGCCAAGGCCGGCATGCACGGCTTCACCATCTCGCTG
GCGCGCGAGAACGCCGGCTTCGGCATTACCGTCAACACCATTTCGCCCGGCTACGTGGCC
ACCGACATGGTGATGGCGGTGCCGGAGGAAGTGCGCGCCAAGATCGTCGCCGACATTCCC
ACCGGGCGCCTCGGCAAGCCGGAGGAAATCGCTTACGGGGTGTCCTTCCTGGTGGCGGAG
GAAGCCTCGTGGATCACCGGCAGCAACCTGGACATCAATGGCGGCCACCATATGGGTTGG
TAAGCCGCGCCGGCGGCCTCGGCGGCGCACACCCGCCGCCCCTGCCGATGGTCATGCTGC
GCAGCACGCAAACCCTTGTTGCGCAACATGATCCCCTGTGAAAGCCAAGCCTGGCGGGGG
CTGAGGCGGTTGCAACGGCTGCTGCACTGCGCCATGCTTCGCATCTACTGTGACGAGTGA
CCGCTTCAATGGCTGCGACCCGCATCATCAAGAAGTATCCGAACCGCCGTCTCTACGACA
CCGAGATCTCCAGCTACATCACCATCGAGGACGTGCGCCAGCTGATCCTGGACGGTGAAG
ACTTCGAAGTCCGTGACGCCAAGAGCGGCGACGACCTCACCCGTTCGGTCCTGCTGCAGA
TCATCGCCGACCAGGAACAGGACGGCGTACCGATGCTGTCCACCCAGCTGCTGAGCCAGC
TGATCCGCTTCTACGGCGACTCCCTGCAAGGCTTCATGGGCAACTACCTGGAGCGCAGCA
TGCAGGTCTTCCTCGACCAGCAGCAGCAGTTCCGCCAGCAGATGGGCAACCTGCTGGGCC
AGACCCCGTGGGCGATGATGAACCAGCTGACCGAGCGCAACCTGGAGCTGTGGCAGGAAT
TCCAGCGCAGCATGGGCAACGGTTTCGGTGGTCCGCGACCGGGTGGTACCGGTACCGGTA
CCGGCAACAAGCCCAACGAACCCGGTACCGGCACCGGCGGCAAGACCCGCCGCTGAGCCG
ATGTACCGGCGGATACGAAAACGGCGCGCCCAATGGCGCGCCGCTTTGTTTTGTGCCCCG
GGGGAGCATCAACGTTTCGCTTTGCACCCCGTGCACACGCGTTCGACCTTGTAGCCCTTC
GCCTTCAGCTTCTCGACCACGCCGTCACCGCCCAGAAGGTGCAGCGTACCGACCACCACC
AGCGTGCCACCCTGCCCGGCCTGCAGGTACGGCAGCAGCTTCGGTACCCACGCATCGTTG
CGCCCGGTGTTGATGCGCTGGTAAAGCTGCGGGTACTGCTGGCGCATTTCCGCAGCCATC
TTCGTCCACAACACGCGCTCATCGCCTCGCCGCCAGGCATCATGCAGCTGGCGCGCCTGC
TCATCGCCCTTGCCCGCCTGATCCAGCGCCTCGGACAGCATCTGTCGCTGCTCCTGCACG
GTCATGCCGTCGAGCATGCCGATCTGGGTATCGATGTCTTCCAACCCAGCGGTCCTGCGG
CCGGTCTTCTGCGCGCGCTCCATGAAATGACGGTCCAGGCCCAGCGCCGGGTCCAGGCCC
ATCTTCTGCATCTGCCCGACCGAAATGCTCAGGCCGACGAACCAGGGCTTCATGCCCTGC
ATCTGTGCCAACGGAAGCTTGTTCTCGGATGCGAACGCCTGCAGCTTCTGCCAGGTGGCC
GCGTCGAGATCGCGCTTGAGCTCGCTGCCATCGGTGCGCACGGCAGCCTGCACCATGCGG
CTGGCCAGCTGCGGCGACTGCATGTCCTCCGGCGACAGTTCGAACACGACCCGCTGCGAG
GCCTCGAAGGCCTGCTCGACATCGGGCGACAGCGGGTAGTCCTGCGGTTTCAACAGGTGG
AATGATCCAAGCAGGTATACGCGTGAATCACCCGGGCCGGTCACCTTCCACAGCAGCGGC
ACCGGCGGCTTGGCCGCCGCCGTGGCCGCGGCGTCGGTGGCCGGTGCATTGCGCGCCGGT
GCCAGCGGTGCGATTGCAAACGCTGCCATCAGCAGCGTTGCACGGAACAGTCCCTTCAAC
GGCATCTCAGCCCTCTCCTTCAGACAGGTGGTAGGCCTTCTCGCCCGCTTCCATGCGCAG
GTCCAGCCGGTTTTCCGGCGGCGCCAGCGGGCACGTGGCATAGGCAGTGAATGCACACGG
CGGGTTGTAGGCATGATTGAAATCGATGCGTAGCGTGCCGTCGGCTGCCGGCGCATCGGT
ATCCAGGTAGCGCCCGGCCGGATAACTGCCGCGGCCACTGGTGCGGTCGGCAAAGATCAG
GAACAGCGGCTGCCCGGTGGCTCCGATCGCCTCCAGCCGCCATGTGCGGCCGTCGCGTTC
GAATTCGACCGCGCCCGCATTGGGCATCTCGGTGGTCAGGCCGGTGATGTCGACAATGGG
CAGGGTCTTGCCCACCGGATGCGGGATGAAGCGTGCCTGCACCTGCCAGTCCGGGCCACC
CGGCCAGTACTCCAGCCCGGCGAAATCACGGCGCGCCGGCGCATCGGCATGCTTGACCCG
CAGCGCATCGCGCGGCCCGCGCCGGATGATGCTGAGCTGGCCCTTGCCACCGTCGAAGGC
CAACAGGGTTGGCTGCGGATCCTTGTCGGTGTCGATGCGGATGCGGCCGCGCACCGGCTG
GCCATCATGGCTGACATCCACACCGGCTTCGGGCGTGAACCACCACTGGCTGCCCTCGCG
ACGCAGCAGGCCCAGCTTGTCCGGGCCAACCGTCAGGCGGATGCCGTTGGTGGCACCACT
GCCGACGAAGTGTGATTTGTTCTGCAGCCAGTGCAGGCCGACCAGGGCCGTCCAGCCATC
GGGCCGGGTCAGGTCCTGGTAGCGGGCCACCCGCCATTGCTGCTGCGCGGCCGCATAGGC
CGGATCTTCGGTAACCTTCGGCGCCGGCGGTGTTGCCGGACTGCACGCGGCCAACAGCAA
GGCGGCCAGCAGGCCGCCCATTCCCCGATAACGCATCGATGCTCCCCTCAACGTCCGCGC
AGGAACCAGCGGTCGATCTCCGCCAGCGAAAAACGGGCCCAGGTCGGCCGGCCGTGGTTG
CACTGGCCAGACCGTTCGGTGATTTCCATGTCGCGCAGCAGCGCGTTCATTTCCGGCACG
GTCAGGCGCCGGTTGGCACGCACCGCACCGTGACAGGCCATGGTCGACAGCAGTTCGTCA
CGTGCGCTGGCCACGCGGCGGCTCTGGCCGTGCTCGCGCAGGTCGGTCAGCACATCGCGC
AGCAGCCCCTCCGGTTCGGCATGCGCCAACAGCGCTGGAATACTACGCACGTGCAGCGAT
CCGGGACCGGCACGGGTCACCTCGAAGCCGAGCGCCGCCAACGTTTCGGCTTCACTTTCG
GCGGTGTCGGCTTCGCGCTCGCCCACGGCGAGTGTGATCGGCACCAGCAGCGGCTGCGAC
TGCAGGCCGATACCATCGTGCGCGTTCTTCAGGCGCTCGTAGCCGATGCGCTCGTGCGCG
GCATGCATGTCGACCACGATCAGGCCTTCTGCGTTCTCGGCCAGGATGTAGATGCCGTGC
AGCTGCGCGATCGCGTAGCCCAGCGGCGGTACGCCGGCGTCGGCACTGGTCACCGGCAGT
CCGTTCTCGGTCGGCATCGGCGGCAGCGCAGCACCGCGTTCGGCGCCGGCCGGCGCGGCA
TACAGCGCGGCATAGGCCGCCGGTGCATCGGCCACCTGCAGTCCAAGGGGCTGCTGCGGG
CGCCAGCCGGAAAAACCACCACCACCGCCACCCGAGCCGGCACCGGGCGCAGGTCCACGC
GCCAGCCCGAAACCCGATGCGCCCGCGCTCGATGCCATCGGTGCAGCAGCGGCGTCCACC
GGATGCACCGGACCCGCACCGATCTCCTGCGCCGACATGCCGGCGCGGGTATCAGCCAGC
GCGTCCTTCAGCGTGCGGTAGACGAAATCGTGCACCAGCCGCGAATCACGGAAGCGAACC
TCGTGCTTGGCCGGGTGCACGTTGACGTCAACGCGGGTCGGGTCGAGCTCGAGGAACAGC
ACATAGGCTGGCTGGCGGCCGTGGTACAGCACATCGCCGTAAGCCATCTTCACCGCATGG
GCGACGCTGCGGTCGCGCACCGAACGGCCGTTGACGTACAGGTACTGCTGGTCGGCGCTG
GCGCGCGAGTAATGCGGTTGCGCGATCCAGCCGTGCAGGCGCAGGCCGGCACCACTGTGG
TCGACGCGCACGGCCTGGTTGGCGAAATCCTCGCCCAGCGTTTCGGCCAGGCGCGCATCG
GAATACAGATCGCCCGGCTTGTAGCGGCGCGAGGCCTTGCCGTTGTGCGACACGCGCAGC
TCGACATCCGGTCGCGCAAGCGCCAGCGAACGCAACCACTCTTCGATATGCCCCAGTTCG
GTACGCTCGGCGCGCAGGAACTTGCGCCGCGCCGGTACGTTGTAGAACAGCTCGCGCACT
TCCACCGTGGTGCCCGGCGCATGCGCGCGCGGCGTCACTTCGCCGATCTTGCCGCCTTCG
ATCTGCAGCGCCGAACCGTGTTCATCATGTGCGCGACGCGAGGACAGGGTGAAACGGCTG
ACCGAGGCGATCGACGGCAATGCTTCGCCACGGAACCCGAGCGTGGCCACCGATTCGAGG
TCGTCCAGATCGGCGATCTTGCTGGTGGCGTGGCGCGAGACCGCCAGCGGCAGCTGTTCC
GGCGCGATGCCACTGCCATTGTCGCGGATGCGGATCAGGCGGACACCACCCTCTTCAAGA
TCGATATCAACGCGGCTGGCACCGGCATCGATCGCGTTCTCGACCAGCTCCTTGACCACT
GACGCAGGACGTTCGACCACTTCGCCGGCGGCGATCTGGTTGATCAGGATTTCCGGCAAC
GGCCGGATCGGGCGCGGTCCGGGCGCGCTCATGGGAGAGGATGGGCAGCAGACTTCATGG
GTTGATGATAGCGGAGCCGCCCCGTGTAGAGTCGACTGTCAGTCGACTGCCCTCCGCCGG
GCGGCGAAAACCCCGCGCTGCGCGCGTAGTCGACTGACAGTCGACGCTACAGAAAGCAGT
AACCTGCCTTCGGCGGGTTACTTGCTGCCGCCGGCCATGGTCCCGGCAGCGTCGATCTCG
GCCTGGGCACGGGCTGCGTACAGCGTGCCCGGCGGTGGCTGGCGGCTGAAGAAGGTGTGC
ACGCCATCGAGCACGGCGCCGGCGATCTTGCGCTGGTAGGCCGGGTCGATCAGGCGGCGC
TCTTCGTCCGGGTTGGAGATGAACGCGGTTTCCACCAGCATCGCCGGCATGTCCGAGGTG
CGCAGCACCGCGAAGTTCGCACGTTCGATGTTCGGCTTGTGGTTGTTGCCGATCCGCTTC
AGGCCGCCCAGCACGTGGCCGGCGGCATCTTCAGATGCCTTCATGTAACCGCTCTGGGCA
AGGTCCAGCAGCACGTTGGCAAGCGTGCCTTCGGTCTGCTGCAGGCGCACGCCCCCCACC
AGGTCGGCCGCGTTTTCCTTGTCCGCCAGCCAGCGGGCGCGCTGCGAAGAGGCGCCCTTG
GTCGACAGCACGTATACCGACGAACCAGTGGCCGAACGGTTTTCGGCCGCGTCGGCATGG
ATCGAAATGAAGATGTCGGCCTTGTTTGCACGTGCCTTCTGCGCACGCATCGGCAGCGGG
ATGAACACGTCGCTGTCGCGGGTCAGATAGGCCTTCAGGCCCGGCGTCGCATTGACCTGG
CGGGCCAGCTCACGCGCCACCGCCAGGGTGACATCCTTTTCGCGCTTGCCGGTCGGGCCG
ATCGCGCCGGGATCCTGGCCACCGTGGCCGGGATCGATGGCGACCACCAGATGACGCATG
CCGGCCTGCATGCGGATGCGCGAGGCATCGCTGGGCATGGCCGGGCGCGGCGGTTCCACC
GGCGTCGGCGCCGGTGCAGGCACGGTAGCCGGCGGCGTGGTCACCACGGCGGCGGTGCGC
TGGCCGGCCAGGATCGCGGCCGGCGAGGAAGAAGGTGAGCTGCTGGCCACGGTACCGGCC
GCCGCAACCTGGGCCGGCGCGGTGGACGGCGCCGGGGTCGGCGTGGCCGGTGCGGCGGCA
GTGGCACTGGCCTGCTGCCGCACCTGCGCGGTCAGCAGTGCGGTCGCACGTGCGGCATCG
GAACGCGACTGTGCGCTTTCAGCCGGGGTCGGCCCGGGCGTCGCCACCGGTGCCTGCGGC
TGCACCGCCGGTGTCGCTGCCGGACGGCTGGCGGCCATGGCCGGGCCATCGCCCGGCCAT
TCGATCACCAGCTTGGATTCATTGCCCTCGCGCTGCATCTGCGGGCGGAACGGCGCCACC
GATTCAGCGAGGTCGAAAACGACACGGAAGGTGCCCGGCACCGGCTGTCCGGTACGCACC
GCCGTGACCACGCCCTGCGCAGCCGGCATCTTCAGGTTGCGTATGGCGCTGGAGTCAGGG
AAGTCGACCACCAGACGGTTCGGACCGGCCAGAGAAAGCGTCTTGTAGCCGCCACTGCCG
ACCAGCGAGATCTCGGCACGGGTGCCGGTGGCGCCGGTATTCAGCAGGACCTGGCGGACT
TCACCGGCCCACGCACTGACGCTCGCCAGACCCAGTCCGACGGCGGCACAGACAGCGATG
AGACGGTTCCCCGGGCGCATGGCTCAGGATTCAATCACCGCGCTGAACGGAATGCAACAC
CTTTTTCCTTAATAATCCGTAACCTGCCGGTCTTTGTTCTCGTCAGCCGACAGAAATGGC
CTGCAAGTCGCCCCCTTGGGGAAGCCGCTTCAGCCACTCATGTCCGACGTCGCTGGCTCC
GGTGAGACGGACGCGGCGCCCCTGCCCCTCGATCTCCAACGCCACCACCAGGTCGGTCGG
CGGCAGCGCGCCAGCGCCGCGTTCCGGCCATTCCACCAGCCACAACATCGCGCTGCCCTC
GTCCAGGCCCAGGAAATCGAGTTCGCCGGCCTGGCCGATCCGGTACAGGTCCAGGTGCCA
GGCCTCGCCACCGCTGGCAAGCGGATAGCGCTCGACCAGGGTATAGGTCGGGCTGCGGAT
CGCGCCCTGCACGCCCAGTGCGCGCAGCAGTGCGCGTGCGGTGGTGGACTTGCCAGCGCC
GAGGTCGCCGCGCAGTTCGATCAGCGCCTGCGGCGGTCGGGTTGCCGCCAGCCACTGCCC
GAGCAGTTCGGTGGCATCGCTGTCGGCAAGGAAGAATTCAGTCATGAAGAGCGTTCCGGG
TTGGCCAGTTGCCGCAGCGGCACCAGCAGATCAGTGGGAAGCATGCCGCGCGCGCCGTCG
GCGGCCGCAGCGTCGCCGGCGAGCGCGTGCAGCAGTGCGCCAGTGGCGGCAGCGTCGAAG
GCGGCCAGGCCCTGCGCGCGCAGGCTGGCAATGATGCCGGTGAGCAGGTCGCCCATGCCC
CCCACGGCCATGCCGGGGTTGCCTGCAGCAATCAGCCGTGGCACCTGCCCGGGCGCCGTC
ACGATGCTGCCCGCGCCCTTCAGCACCACCACGGCGTGGAAGCGCTCGGCCAACGCCTGC
GCACAGCGGTAGCGATCGGCCTGGATGTCAGCGGTACTGCAGTCGAGCAGGCGCGCGGCC
TCGCCCGGATGTGGCGTAAGGATCGCCTCCGGCAGCGCGCGCGGATCCTGCGCCAGCAGA
TTCAGCGCATCGGCATCAACCACCAGCGCTTTGTCGCTGTCCAGCAGCTGCGCAAACATT
GCGCGTGCCCATTCGTCCTGGCCCAGGCCGGGGCCGATCGCCACCACCCTGGCCTTGTCC
AGCAGCGCCGGCAGCACATCGCCATCTTCAAGCGCATGGGTCATCGCCTCGGGAAGCCGG
GCCAGCAACGGGCCGACGTGATCGCGCCGGGTGGCCAGGCTCAACAGTCCCGCGCCGGCA
CGCAGTGCCGCTTCGGCCGCCATCGCGATGGCCCCACCGCTGCCATGGTTGCCGCCGACG
CATAGCACGTGCCCGGATTCGCCCTTGTGGGTATTGGCGCGGCGCGGCGGCAGCAGTGCC
GGCAAGCGAGCCTGGGTCCAGTGCTCTGCGGCGGGTGACACGCCCTGCCATGCGGCCGTG
GGTAGCTGCAGCGGCGCCAACGCCTTCCGCCCGCAATGATCCAGCGCATCGCCGGTATAC
AGCCCGCGATGCGGCACGATGAACTGCAGGGTCAAAGCAGCCTTCACCGCCTCGCCCGGT
ACGGCGCCCCGGTCGGCATCGACGCCACTGGGGACGTCCAGCGCCAGAACCGGTGCCGTC
TGCGCGTTGAGGGCGGTGATCAGCGCCTGCGCCACACCTTCCGGCGCACGGTCGAAGCCC
AGACCGAACAGGGCATCGACCCAGATATCGACCTCGGGCAGCGCGCCGTCGAAATCGGTG
ATGGTGCCGCCGTCGGACGTGAATTCCGATGCTGCACGCTGTGCCAGCGACGTCGCCGGT
GGCTTGCCCGGCAAGGCGATCACCGTCACCGCGCGCCCGGCCTTCCGTGCATGGCGGGCC
AGCACCAGGCCGTCGCCACCGTTGTTGCCTGCTCCGACCACCACGCCGATCCGCTGCGCC
TGCGGCCAATGCTGCAGCAGGCACTGCCAGGCGGCCTGGCCGGCCTGCGCCATCAGGCCC
CAACCACTCTCGGCGGCCAGCGCCGAGGCCTGCGCATCAAGCGCACGCGCGGCAGCGGAA
TCGAAAAGATCGGCAAGGTTGGCCATGCAGGGATTTTATACTGGTGCACATGTCCCCCGC
CCCCATCCCTGTCGATCCGGCCCAGGCCGTGCAGCGCATCCGCGAACTGGCGCGTGCGCA
TGGCTTCCAGCGCTGCGGTATTGCCGGCATCGAGCTGGGCGAGGACGAGGCGCACCTGGC
CGACTGGCTGGGCCAGGGCCTGTACGGCACGATGGACTGGATGGCGCGCCACGGCACCCT
GCGTGCGCGCCCGGCCGAGCTGCTGCCCGGCACCGTACGGGTGATCTCGGTGGGCATGGA
CTACAGCCACAAGGACGACACCGAAGCCTGGGCAACCCTGGCCGACCCGGGCCGCGCCTA
CGTGGCCCGTTACGCATTGGGCCGCGACTACCACAAGCTGATGCGCAACCGCCTGCAGAA
GCTGGCCACGCAGATCAACGATGAAGTGGCACCGCTGGGCTACCGCGTGTTCGTCGATTC
GGCGCCCGTGCTGGAACGCGCACTGGCGCGCAATGCCGGCCTGGGCTGGATCGGCAAGCA
CACCTGCCTGATCGACCGCCATGGCGGCTCCTGGTTCTTCATCGGCGAGATCTACATCGA
TATCCCGCTGCCGATCGATGCACCGGCCACGGCACACTGCGGCACCTGCACGCGCTGCAT
CGATGTCTGCCCGACCCAGGCCATCACCGGCCCGCAGCGGCTGGACGCGCGGCGCTGTAT
TTCCTACCTGACCATCGAGCACGACGGTGCCATCCCCGAAGACATGCGGCCGTTGATCGG
CAACCGCATCTACGGCTGTGACGACTGCCAGCTGGTCTGCCCCTGGAACAAGTTCGCCAA
GCGTACCGACGAAGCCGATTTCCGCGCGCGCAACAACCTCGACACTGCCCGTCTGGACCA
GCTGTTTGCCTGGGACGAAGCTGAATTCCTGCGCCGTACCGAAGGCAGCCCGATCCGGCG
CAGCGGCCATGAACGCTGGCTGCGCAACATCGCCGTGGCACTGGGCAATGCACCGTCCTC
GGCCGAAGCGTTGGCCGCGTTGCATACCCGCGTCGATGATCCCTCGCCGCTGGTGCGTGA
ACACGTGCAGTGGGCGCTGGGCCAGCACACGGTGCGCTGACGTGCGATCCTGAGCCCCCG
TTCCGCCCGCAGCACGCCGTTCCCATGCAGCCACGCAACAACGACATCCTCACCCCCAGC
CAGCTCAACACCCTGGCCCGCGACCTGCTGGAAGGCAGCTTCCCGGCGATCTGGGTCGAG
GCCGAACTGGGCAGCGTGGCGCGTCCCGCCTCCGGGCATCTGTATTTCACCCTGAAGGAT
GCGCGTGCGCAGCTGCGCGCGGCAATGTTCCGGATGAAGGCGCAGTACCTGAAGTTCGTG
CCGCGCGAAGGCATGCGCGTGCTGGTGCGCGGCAAGGTGACCCTGTACGACGCCCGTGGC
GAGTACCAGATGGTGCTGGACCATATGGAGGAAGCCGGCGAAGGCGCACTGCGCCGCGCC
TTCGAGGAGCTGAAGGCACGCCTGGAGGCCGAAGGCCTGTTCGACCCGGCACGCAAACGG
CCGCTGCCGGCGCACGTGCAGCGCCTGGCGGTGATCACCTCGCCCACCGGCGCCGCCGTG
CGCGACGTGCTGAGCGTGCTCGGCCGCCGCTTCCCGCTGTTGGAGGTCGACCTGCTGCCG
ACCCTGGTGCAGGGCAGCAGCGCCGCGGCGCAGATCACCCGGCTGCTGCAGGCCGCCGAT
GCCAGTGGCCGCTACGACGTGATCCTGCTGACCCGTGGCGGCGGTTCACTGGAAGACCTG
TGGGCCTTCAACGATGAAGCACTGGCCCGCGCGATCGCCGCCAGCCGCACCCCGGTAGTG
TCGGCGGTGGGCCATGAAACCGACTTCAGCCTCAGCGATTTTGCCGCCGACCTGCGCGCA
CCAACGCCGTCGGTGGCAGCCGAGCTGCTGGTACCGGACCAGCGCGAACTGGCCCTGCGC
CTGCGCCGTACGGTCGCGCGCATGGTGCAGCTGCAACGGCATGCGATGCAGCAGGCGATG
CAGCGTGCCGACCGCGCCCTGCTGCGCCTGAACGCACAGAGCCCGCAGGCGCGGCTGGAC
CTGTTGCGCCGCCGCCAGCTCGATCTGGGTCGGCGCCTGCATGCGGTCTTCAACCAGCAG
CAGGAGCGCCGTGCCGCACGCCTGCGCCATGCGGCCGCGGTACTGCGCGGGCACCATCCG
CAACGCCAGCTCGACGCGATGCAGCGCCGCCTGGCTGCCCTGCGCGGGCGGCCGCAGGCA
GCGATGCAGCGTCTGCTGGAGCGCGATGCACTGCGACTGCGCGGACTGGCGCGTTCACTG
GAAGCGGTGAGCCCGTTGGCCACCGTGGCCCGTGGCTACAGCATCCTGACCCGCACTGAC
GATGGCACGCTGGTACGGAAGGTCAACCAGGTGCAGCCCGGTGACGCGCTGCAGGCCCGC
GTTGGCGACGGCGTGATCGACGTGCAGGTCAAGTAAAGGGGTGGTCGGCAGGGCTGCGCC
CTGCACCTGCAGAGGCTTCAAGCAACGGCCGAAGCAACAGCCAAAGCGGCTCTGGATTGC
TGATGGTTTGGCGGGGCGGTGTGGCTGTGCAGGACACGCCGTAAACCCATCCCTGGGGGC
TCGATGGCGCCATCCATGGCGCCAACGGTCCTGCACAGCCACACCGCCCCACCCTCGACA
GTTTCCCGATGACGGTCGGTAGATCCACGCCATGCGTGGATGAATCTCTGTCAGATATCG
AATCAATTCGGGGTCAGATCCGTTTTCCGTAGGAAAACGGATCTGACCCCACGCTATTCC
GACAGATCGCGAGAATCTGTCGAAGGCGGGGTGGGTCCGGTTGCGGGGGCGTGAGCCGCA
TGGATGCGGCGACCGAGCTACATGGACGTACTTGCAGCGGCCCCCGCAACCGGACCCACC
CCGCCATCCCACGGAATGCACGCTGTTGCTGTTGCTTCGGCAGGTGCAGGGCGCAGCCCT
GCCGAACACCACCCTACTTCGCCTGCTCGCAGAACTTCTGCCGGTACTCGAGCGCCTTCG
GCATCAGCGCCTGCAGGTTCTGGATGCGGGTGCCCGGGTTCGGGTGGGTGGAGGCAAACT
CCGGCGGTGCCTGGCCGCCACTCGCCTGGCCCATGCGCTGCCACAGCGGCACCGCCTCGC
GGGGATCGAAGCACGCCGCTGCGGCCAGCATCAGCCCCACTTCATCCGCCTGTGTCTCGT
GGCTGCGCGCATACGGCAGCAGGTAGCCATAGCCCATCGCCGACATCATCATCTGTTGCT
GCTGCGCATCCATGCCGCTGGCGGCGCCGGCCACCTGGCCGATCTGGGTCAGCTTCTGCT
GGGCCATGCGCTGTGCACCATGGCGCAGCAGCGCATGGGCGATCTCATGCCCCATCACCA
CCGCCATCGCATCGCGGGTGCGTGCTACCGGCACCAGCCCGGTGTAGACCGCCATCTTGC
CGCCCGGCAGGCAGAACGCATTGGCCTGGTCGGACGGGATCACATTCACTTCCCACTGGA
AATCCCGCGCGAAATGCGCCGGCTGCACGCCGTGCTCCTGGGCCAGCGCGGTCTCCACCA
CGTCCACCTTGGCAATCAGGCGCTGGGCGATATCGCGCACATCGCGCGCGATCGGTGCAT
TGGGGTCTATCGGCCGTTCCTGCGACAGGATCTGCTGGTAGGCCTGCAGCCCCAGCGCGG
TTTCCTGGCGCGCGTCCAGGCTGCTGTCGATCATCACCTTCTCGCCGGTGTACGGATCGA
CCGTGCGGTTGGAGAACCAGTAGAACAGCGCATAGCCGGCGGCCAGCAGCAGCACCCACC
AGCGGATGTTGCCGAACAGGCCACGCCGCTGTGGGCCTTGCGACGAGCGGGAGAAGGGAT
CGTTGCGCATCGGGGGACTTCCTGCTGGCCCCGCCGGCTGGCGGGCACGGCGCAATCTTA
GTGCGCCGCTGCCCGCAGCGGGTGAAGCCGGGTGCCGCTCAGATGCCGCGCACCAGGCGG
AAGCCGATGCGGGCATTGGTGGTATCCGAATCCTGGGACTGCCGCCAGGCCGCGCGGGTC
TGCTCGGGGGCATTGGCCCAGTTGCCACCGCGGATCACCCGCGACCGGCAGCCCGGGTTG
AACCAGGCGACGCCATCGGACGGTGCGCGGCGGTAGCTGGCATGCCAGCAGTCGGCCACC
CATTCGCTGAGGTTGCCGCCCATATCGTGCAGACCGAAGGCATTGGCCTGGAAGCTGGCC
ACCGGCGCCGGCCCCCACCAGCCATCGCCGTACCCGATAAACGCGTTGTGCCAGTGCCGT
CCCGAAGGCGAAACGTCCTTGCTGCCGGTGAAGTTGCCGCTGCCTGGCGGCGGCACGCCG
GCATCGCCCCACGGATAGCGGCCACTGCTGCCAGCGCGCAGCGCGTACTCGAACTCGGCT
TCGCTGGGCAGCCGGTAGCTGCGGCCAGTCTGCTCGGACAGCCACGCCGCATAATTCTCG
GCATCACGCACACTGACGTGCATCACCGGCGAGTTGCCCAGCGCGCGACCGCCGTCGTAG
TCGGAACGCCAGTCCACGCCGCTGCGGCGGATGAAATTGCCGCTGCGTTCGTCGTAGACC
ACCGAATGGCCACGCCGGGTCGCGCGCGGGCGCGCATTGGAGGCTTTCACGTAGCGCTCG
AAATCGCTGACGGTGATCTCGGTGATCGCCATGGCAAAGCCGCGATCGAAGCGCACGTAG
TGCGACGGACGCTCGGCATCACTCGAGCCCGGCTCGGCATCGCCTGCACCCATCTGGAAG
CCACCGTGGGGCACCACCACCATCTGCGGTCCGCGCCCCCCATCGCGCATCGCATCACTG
AACACCTGTCCCGGCCGGAAGCTCCCGTAATGGGTGGCCAGGTCGATGCGCTCGCGAAGC
TGGCCCACCACTGCATCACCCGGCAGAGCGATGCGAAGCGCCTCGGCCAGCTTCTCGCGC
GCCGGCTTCAGGCCTTGTGGCGTGGCAAGGTCAAGCAGTCCGTCATCACGCAGCTGCAGC
AGCGTGGCGGCGCGGATCTGCTCGATGCGTTCGAAGGCGTCGGCGATCGTCGGCGACGAA
TCGCGCACTTTGCTGGCTTCGGCCAGCCAGGTACCCGCACTGGCGAAATCGCGCGCCCGA
GCAGCCTGTTCGGCACGGCGGATCAACCCGCTCTCGGCTGCGGCCAGGCCCTGCCGTGCG
CGGCTGTTGTCTTCATCCAGCGCCAGCGCCTCACGGAAGTTGCCGATGGCACCGTCGCCA
TCCTCACCGATACGGTCCGAGCGCAGGTCCTCCTCGCCAGCACGGTTGTAGGCCACCACC
CGTTGCGCCAGCTCCACCCGCGCCTGCAGCGCACGCACCTGCTCGTCCTTCGGCGACAGG
GTCAGCAACACCAGTGCCTGGCGGCTGGCCTCGGCCAGCGCCTCGCGCTGCTTCAGCGGC
CGCACCAGCAGGGCATCGGCCAGCTGCTGCAGTCGCTGGCGGGCACGCTGCAGGCCCAGC
CGGGCCTGGCGGTCATCCGGGTCTTCTTCCTGCACCGCCAGCCACAGCGGAATGGCGGCA
TCCGCATCTTCATAGAGCCGGCCTTCAGCGAACGCCTGCTCGGCGGCGCGCCGCAACTGG
GCAAGGCTGCGGCCCTGGCGGTCCACCCGTGGCGGCGTCCACTGCTGTACGTCCTCGGCG
GCATCTTCACCGGCGATGGTCACGCTGCCCTGCCCGGCCTGCGAACTGGCATTGGCGCCG
GTGTCGGCGCCCTCGGCCGCGCGCGCCTCTTCGCTGGCGGCCCGTTCCGCCGGCGCGGAC
GGCGACGGCGTGCAGCCGGCCAGGGCCACGGCCAGGGCGGTGCACAACACGGGCGACAAC
GGAAAACGCAAGCAGAGCCTCCTTCGGCACAGACGCGGACCGACGTTAGGCTATTCTCCC
CTGCCTGAGCAAACCCGAGTAGTAGGCCCTGACCCGTGGCAACCTGGATCACCACCCCCG
CCGAGCTGGAAGCGTACTTCCAGCAGCGCCCGACCCGCATCGGCCTGGACACCGAATTCA
TCCGTGAACGCACCTACTGGCCGCAGCTGGCCCTGGTGCAGATGGCGGTCGGGCAGGACA
TCCTGCTCATCGACCCGCTGATCCCCGGCATGACCGAGGCGCTTGCGCATTGGCTGGCCG
ATGAATCCATCACCAAGGTAATGCACAGCGCCAGCGAAGACCTGGTTGCCTTCAAGTGGG
CCTGCGGCGTGCTGCCGCGACCGCTGTTCGACACCCAGATCGGGGCATCGCTGGCCGGCA
TCGGCGGCGGTATGGGCTACCAGAAGCTGGTGGCGGAGATCACCGGAGTGGCGCTGGCCA
AGGGCGAGACCCGCTCGGACTGGATGCGCCGCCCGCTGTCCGAGTCGCAGCTGCAGTACG
CCGCCGACGATGTCGAGCACCTGTTCGCACTGCACGACGCCATTGATGCCAGGCTGCAGG
CGCTCGGCCGCCAGCAGTGGTTGCACGACGATGGCGAGCGCCTGCTGGCCAGTGTCGCCA
ACGATGAAGATCGCTGGCCGCACCTGGCGATGCGCTCGGCACAGTTCCTTGATGACGCCG
CGCAGCACCGCCTGTTGCGCCTGCTGCGCTGGCGTGATGTGCAGGCACGCAGCAGCGACC
GCCCGCGAAGCTGGATCCTGGACAACGAACTGGCCGCCACTCTGGCGCGCACGCCTCCGG
CCGACGAGGCAGCGCTGGGCAAGCTGTTCGAGCAGTTCCCAAAGGCACCGCGCAAACTGG
CCGGCGCCGTGTGGCAGGCGCTGTCCACGCCGCTGGCCGACGAAGCCGACGCGCCGCTGG
CGCTGCCGGCCAACGACAGCAACAAGCAGGCGCTGAAGAAGCTGCAGGATGCCGTGGCCG
AACGCAGCCGCGAACTGGGACTGCCAGATGGCATCCTTGCCTCGCGCAAGCACCTGGAAA
GCTATCTGGAACGTCGCCAATGGCCCGCCGCACTGGCCGGCTGGCGCCAGCAGGAACTGG
AGTCGCGCCTGCAGGCGCTGCTGCCGGCGAACTAGCAACCCGCATCGGCCGCCTCACGGG
GCGGCCCTGCCAATGCTCGACAAGGACATTGCTGCATGCCTGCATGGCCCTCTTCCGGCA
TATTGCGATGGACGATCGTCACGCTGCTGGCCGGCGGCACCCCTGCATGGATCGCAGCAG
CCAGCTCAACGCCTACGCGGCACTGACGGGCGGGCTGGACCTGGCCCGTTCGGTTCACTA
CCTCGCGCTTTCGGCACGCCTGATCGAACAGCCCCCCGCTGCCGGCGCAGGACAAGCTCG
AACCCTGGCTGCATCCGCACGCCCTGATGCACGGCTATTTCCCGGAATCGAGGCGTAGAG
ACAGGGCCAGGGCACACTCGCCTACCGGCCCGAGCTGCTGCTTGCCTTTCCGCTGCACAT
GGACGATCCGCAGCGCGAACGCCTGTTCCGGGTGACGGGATTCACCTTCAAGCCTCCTGC
TGAATGCCACCGACATGGCAGCCGCATGTCCTGCTTGCCGCCGCTAACGACCGCGCTTCT
AATGTCCAGCCTCGTACTCGCTGGATTGCAGCAATGACAAACGGATTTGCAAAAGACGGG
CTTTCCCCCGAAGACCTTGCCTGGCGCGTGCAGGCGCGCACTGCGCTGCAGGAACGGCGC
TATGCCGAACTGGATGCGTTGCTTGCTCCACATGAGCTGGCCTGGCTGCAGGGAGAGAAT
GCGCTGCCCGGCATCCGCTGGCGGCTGCGCAACCTGCACGACGCCACGCTGACGCTGGAA
GCCCGCCTGCAACAGGCCCAGCAGTGGGCCTCGGCCGCCCCCGACAGCTACTACGCCTGG
CTTTGCCTGGGCGCCTGCTGGCAGGACGCTGCCGGCGAACTGCGCAGCGCCGATGTTGCA
GCACTGGTCGAAGACAGCCAGTGGCTGGCGGCGCAGCTGGCCCGCGACCATGCCGTGCAC
GCCTACCTGCAGGCGATGCCGCTGTCGCCACGACCTGCGTTGGCGCTGGATGGCATCAAG
CGCATCACCAGCTACCTGCGCGAACCGAACTGGCTGCGTGCGCTGCAGGCCGGGGAACCC
GCCGCATCCGATGACGCCACGCTGGCCGAGCACTACCCTCAAGCCTGGCCAAAGGCATTG
CAGCTGCTGTCGCGCTTCGGCACGCCGTTGCAGACGCTGCCGGATACGCTGCCCCCGTTG
CTGCGCGAGCGCAGCCAGGACGATTTCGACGCACCACTGGCGTACTGGATGCGCCTGGTA
CTGGAGCAGCGCCCGGACGATCTGGCCACGCTGGAGGACACCCTGTACTTCCTGTACCCG
CGCTGGGGCGGCAGCCATGAGGCGATGGAGAACTTCATCGAGGGTAGCTGGTGCCGTGGC
CTGGAACTGGCGCAGAGCAACGCGCTGCGGTGGCACAAGGAGCAGGACTGGATGGGCGAT
CTGCCCCACCGTGAGGATGCCGAGGCCGTGGCCGCGCACGAGCGCGCCTACACGCAGATC
CTCGACTGGCACCTGGACCGCCACCTGCGCGCGCAGGTGCTGGCCCAGCGCGCCGGGCTG
CGCTACCGTCTTGGCCGCGTTGAAGACAGCGAAGGCGTCGTGCAGTGGGATCAGGACCAC
ATGCAGGCGGTGCTTGAAGATCTGCAGCAGGCATGGACATTGGACCGCGATGTGGTCCTG
CATGAGGGGCTCAGCAACCTCGAGGCCTGCACCTCGTTCGCCCATGTCGACGGTGCCGAA
GCACTGTTCGCACAGGTGGTGGACTATGCCGCGCGCGAAGGCGATTCGGCGATCGGCCTG
CTCTGGGCCGCCACCGCCATCGAGCATGGCCTGCTCGGCCAGGCCAGCGACCCGACACGC
GCCAGTGTCCTGCTGCAGCGCGCGTTGAAGCTTGCGCAGCAGGACGACACCTCGGCGGTG
ACGTTCGCCGCCAATCTGTTCTGTGATGTTTCGCAAGCCGCAGGCCTGTCGCTGCTGCAG
CGCATGGCGGACGATGGCGACGCCGGCGCGATGTCGGCGCTGTGCGACCTGTACAAGGGC
CGCCTCGGTGGCCGCGACCAACCGCAGTTCGCCGATGCGGAAAAGGCCGCCTACTGGCAG
GAGCGTGCGGTGGAAGGCGGCGACCTGATCGCCACCTACAACCTGGCCGTACGCCTCGTC
GCCGCAGGCGGCGCGGAGAATGAAGCGCGTGCGCGCGAGCTGTACCTGCGCTGCCTGGAT
GAGGCCGAGGCCGGCGAGCGCGTGTGGGGCCCAACCTGCCGCAACCTGGCCTGCCTGGCA
TTCGATGGCCGGAACGACGCGCACAAGCGCGAAGCGGTCGAACGCGCCTTGATTCCGCTG
TGGTGGCGCGGCGACGACGACGACAAGCTGTGGGCTGCCGGCTATCTGGCCGACATCTAC
CACTTCGGTAACGGCGTCCCGGCCAATGCATTCCTCGCCCTGACCTGGCTGCAGCGTGCC
AGCGAGATCGATCCGGAGTATGTGGACGTGGTACGCATGGCACCGCTGATCAACGGCGAA
GGCCGCTGGTTCGGTGCCAGCCGCGCACGCAAGCAGCAGGAACAGGACCGGCAGCAGGTG
GACAGCGCCACCTGGGCCCTGACCTTCGGCCAGCGCAGCCAGGACAGCAACCTCACTGCG
GTCTGAAGCAACGAAAAGGGCGGCCCGGTAATCCGGGCCGCCCTTTGCATTCCAGCAGTG
CGATGGCGGGATGCTCCGCCGTCGCGACAGCGCATTACCAGTTCATGTTCAGCGAGACAC
CGACGGTACGTGGTTCGTTGTAGACCGCGGCCATGTAGTTCTCGATCACACCCTTGAGGT
TCTTCTCGTTGGTGATGTTGCGCGCGAACAGCGCCACTTCGTAGGCACCGTAGTTGCCCG
AGTAGCCGATCTTCAGGCCACCCTCGAAGTCGCCCTTGGAGTTGAACTCCTTGCTGTCGT
ACAGCACGAAGCTGGTGTAACCCTGCTTGTTCCAGTCGGTGGACACGAACATGGTGCCCG
CGTCGCTGACCGGGAAGTCGTAGCGGGCGGCCAGGTTGACGTTGTACTTCGGCGCGTTCG
GCAGCGGGTTGCCGTCGATCTGGGCGAAGGTGTTGGCACCGACCTTGATGGTCGGGTCAT
TCACCGTGCACACCACCTGGCCGTTGAGGCCGCAGACCTGCGCGTACACGCGCTTGTCCT
TGATCTCGCTGTGCAACAGGCTCAGGCCGGCGCTCAGGGTCAGGTTCGGGATCGGGCGCA
GCTCCATGTCCGCTTCGAAACCGTAGGCCTTGGCCTTGTCGGCATTGAACAGCACGCCAT
TGCCGTCCGAATCGTTGCCGTTGAGCTGGATGTCGTTGACGGTGTAGGTGAACGCGGTGG
CGTTCAGGCGCAGGCGGTTGTCCCACAGGCTGCTCTTCACGCCCGCTTCCCAGGACAGGA
TGGTCTCGGAATCGGCGGTGGTGAAATCGGCGTTGAACACCGCCGAACGCCCCTGGATGG
TCGGGCCGCGGAAGCCACGCGCGACCTTGGCGTAGACGCTCACGTCCGGCGTGATCTGGT
ACATCGCGCTCAGATCCCAGCTCGGGGTGGTGTCGGACATCCTGACGTCGGTGCGGCCCT
TGTAGGTGACCACGCCAGCGGCAGTGTCAGCGGTCTTCAGCAAGCGGGTGTGCTTCTCGT
CCTTGGTCTGGCGCAGGCCGGCGGTGACGGTGAACTTGTCGGTGAAGGCGTAGCTGATCT
GGCCGAAACCGGCCCACGAGGTATTCTTGTTGCGCAGGCGCACCCAGTTGTTCGGGTTGC
GGGCCGCGCCCTGCAGGAACCACGCGCGCTGGTAGAAGTCGGTGGTGTCGCTGCCGTTGA
AGTAGAACGCACCGGCCTGCCACTGCAGGGCGCTGTCATCATGGCTGGCCAGGCGGAATT
CCTGGGTCCACTGGTCCAGGTCACGGATGCGGCCCATCGACTGGCCGTAGCCGTTCGGCA
CGCCGTTGACCGGGAAGTTCACCGCGGCGCCGCCGTCGGTGTCGCCGCGGCTGTAGCCGG
AGGTGGTTTCGTAGGCGGTGATCGAGGTGAAGTCGATCGCGCCGAAGTCGTAACGCGCCT
TCACCGAGCCGCCGTAGGTCTTGTAGGCCTGCGGGTTGTTGTCGGCTTCGTCGTAGGCGA
CCTTGTCACGCGGCACGTCGGTCTTGTTCGAGCCCTTGGTCAGCGCACCGCGCAGGAACA
GGGTCGAGGTGCCCTCGTAATCACGGGCGTGGGCCGAGGCCAGGATCGAGAACTGGTCGC
TCGGGGTCAGCAGCAGCTGCGCGCGTACGTTGCGGTCATCGAAGCCGCCCATGGCGTTCT
TCTTTGGGCTGACCGTGCCGTCGGCGCTCGGGCCGCGGTAGGTGTTGTCGACGTAGTCGT
CGCGGTGCTGGTACAGGGCCGACACGCGGAACGAGGCGATGTCGTTGATCGGGCCGCCGA
AGCCGCCGTCGATCGACACGCTGTTATAGGTCGCATAGCTGGCACTGACGCGGCCGGTGT
AATCCTGGGTCGGCTTCAGGGTGTCGAACTTGACGATGCCGGCGGTGGTGTTGCGGCCGA
ACAGCGAACCCTGCGGGCCGCGCAGCACTTCCACCTGGTCGACGTCATAGACCGGGTTGG
ACTTCAGCACCACGTGCTCCAGCACCACGTCGTCCTGGATGATCGACACCGGCTGCGAGG
CACCCAGGTAGAAGTCGATGTTGCCCAGGCCGCGGATGTAGAAGCGCGGGAAGATGCGGC
CGGTGGTGGTTTCCGCATACAGGCTCGGCACGCGGCCGGACAGCGCCAGCAGGGTGTCAT
CGCCGCCGGCGGTGAAGTCGCGCATGCGCTCGCCCTGCACCACGCCCACCGAGACCGGCA
CTTCCTGCAGGTTCTGCTCGCGGTGTTCGGCGGTCACGGTGATCGTGTCCAGCCCGGTCG
GGGTCGGCGCGCTGTCCTGCGCGGCGGCACCGAAGCTCCCGACCAGAGCCAGGCCGGCAC
AGGCCAGGGCCAGCGGATGGCGGCGGAAGGAAACGAAGGAAGACGACAGACCCGACAGGC
GGCGGGAATCGGAATGGGAGGGCATGAAATGCTCTGAGGAGGCGTCCGTGCGGCCTGCGC
GAGCCGGGCGGCAAAAAGGAGGAGAACTGCGCAAGCCGCCATTATCCCCCAAATTGTTAC
GATTTCGTTGCGCGGCGCCCAAACCCGGCGAAACAAGCGGTTTCGGCACAGTCACCCGCT
GATGTGCCTCGCGTCTCGACACGAAATTCCTTTGATCGGCTTGGCAAGCGGCAGGCGCTT
GGCTAGACTGAAGCCCTGCCGTGGGGCCATAGCTCAGCTGGGAGAGCGCGTCGTTCGCAA
TGACGAGGTCAGGAGTTCGATCCTCCTTGGCTCCACCACTATGCAGAAGAACCCGTAGAT
CTCCGTGATCTGCGGGTTTTTCTTTTCAGCGCCGGCAACTCAGGCCGGCTCCTGGTCGCC
GTCCTTGCGCTGCGGGCCGCGTGAGTGCGCATCGCGCACCTGTTGGTCGCGCTGCCCGGG
CCGCTGCTTGGCCACATCGTCCTGCTTCCTGTCCTGGCGGCTTTCCTGGACGCCCTGCTT
CGGGTCCTGATCCTTGTCTCGCTCGTTCATCGAAAACTCCCTCGTCGGCGGCAGGCCAAC
GCTGTGCACCACGCTAGAGGCTGGCGGGTAATCCACAGGTCAGTCCTGCGCCAACGTCAT
GTGCAGGCACTGGCTTGCCGCCACTGCCCCCGCGCAGCCAGAATCCGAGGAACAACGCCC
ACCGGTACGCCATGCCCTCTTCTGCCCAGCGCGCAGCACACGCCGTGCCGATGATCATTG
ATGCGACCGACGGCAGCATCCAGCTCGGCAATCTGCCGACTCTGATCGGCCCCACCCTGG
CACGGGATGAGGCGCGTGTCGCCTTCGTCACGCTGATGCATGGCGAGCGCGATGTCGGCA
CCGGCTACGTCTGGCTCAGCCTGCACCGGCTCAGCCTGGGCGGCGCGCCCGCTGGCATCA
GCCTGTGCTTCCACGGGCAACAGCTCGACATGGTGACGATGGGCGTCGATCTACCCGGTG
CAACGTTGGAAGACGGCTGGCCGACCCAGGCCGCGATCGATGCCGAAGTCACCTTCATGC
GCCGCACGCTGGGTGCGGCGCTGGGGCGCAAGCTGGCCGGCGGCCACGCCCGCTTCGACT
GGGGCGAGGCATGGGCCCGCTTCGATCCGAAGGGCTTCATGGCCAGCAGCGGTATCCGCT
ACCGGCCACGTCGGTGACCGTGCTCAGGTGCGGGTGATCGATACCCCGCCCTCCACACGC
ATCGCGGTTCCGGTAACGAAACTGCTTTCATCGCTGGCCAGGAACAGCGCCGCGTTGGCG
ATCTCCTCCGGCTCGGCCATGCGCTTCAGTGCGTGCAGCGAGCGCACGAAGTCGCGCGCA
TCGCCGGTCGGTGCCGCCTGCCGGCCCATCTCGGTATCGGTGCCACCGGGCAGCAGCACG
TTGCTGCGCACGCCGCGCGCACCGTATTCGGCGGCGATCACCTGGCTCAGGCCGATCAGC
CCGGCCTTGCTCGACGCATAGGCCGCCATGCCGGGGAAGCCCACCGTGTGGCCGACGAAA
GTGCCAACGAACACCAGCGAGCCGCCCCCGCGCGCCAGCAGTGCCGGCAACTGCGCGCGT
GCGGCATGGAAGGCCGCATCCAGATTGGTCGCCATCACCTCGCGCCAGGCGTCCACCGGG
AACTCCGCTGCCGGCACGCCCGGCCCGAGCATGCCGGCATTGTTGAGCGCGATGTCCAGG
CCACCAAATGACTGCCGGGCCAGATCGACCAGTGCCGGGGCCGTGGCCGGATCCGCCACG
TCGGCGGCATGCACCACCACCTCGCCGCCGGCGGCACGGATCTGCTCGGCCAGCGCCTGC
AGCGGCTCCGGCCGCCGTGCGTTGAGCACCAGCTTCGCCCCTTCGGCGGCGAAGCGCAGC
GCGGCGGCGCGGCCGATGCCGGCGCTGGCTCCGGTGATGAGGGCGATCTTGTTGTTCAGG
CGCATGGTGGCAGTACCGGTTGTGAAGTGGCCGCCACGATGCCGCGCATCTCCCCTGCCG
ACACTCCGTTTCCGGGCCTGGCCCGTCGGTGCAGGAAACGGAGTTTCCGCAGCACCGGCA
CGTGCCAGAATCCGGCCATGGACAGTACCGCCACCACCGCCTTCGATGCCCGCGTCGAAC
GGGTCTGCCGCCACCTTCAGGCGAGCCTCGACGAACCTTCGCTGCAGGAGCTGGCCGACA
TCGCCGGCTGCAGCCCGACGCGCCTGCATCGTCTTTTCAAGCAGGCCACCGGGCTGACCC
CCAAGCAGTACGCCGCCGCGCTGCGCGCCGACCGCCTGCGCACCGGACTGGAACAATAGG
AGCGCATCACCGATGCCTTCCACGATGCCGGCTTCGGTTCCAGTGGACGCTTCTACGAGA
ACGCACCGAAGTTGCTGGGCATGACTCCCAAGCAATGGCGCGCAGGTGGTCGCGGCGAAG
TCATCCACTTCGCGCTTGCCGAAAGCTCACTGGGCAGCGTGCTGGTGGCCAGCAGTGCCA
CCGGCGTGGTTGCGATCCTGCTCGGCGACGATCCGGAGACGCTGCTGCAGTCATTGCAGC
AACGCTTCCGCCAGGCCGAACTGGTCGGTGCCGACCAGGGCTATGAGCAACTGGTGGCAC
AGGTGGTAGGCCTGGTCGAGGATCCTTCGCGAGGCGCCACGCTGCCGCTGGATATCCGCG
GCACCGCGTTCCAGCAACGGGTGTGGCAGGCACTGCAGCAGATTCCGCGCGGGCAGACTG
CGTCGTATGCGGATGTCGCCGCGCGCATCGGCGCCCCGCGCTCGAGCCGTGCGGTTGCCC
GCGCATGCGCGAGCAACCCGCTGGCGGTGGCGGTGCCCTGCCACCGCGTGGTGCGCCGCG
ACGGCGACCTGTCCGGCTATGCGTGGGGCGTAGCGCGCAAGCGCGAACTGCTGCGCCGGG
AAAAGGCCTCGACTGCCTGAAGCAGGTGCCGACCTTGATCGGCACGCTCAGCTTCCGGCA
GGTGCCGACCTTGGTCGGCACACCACCAAGCCCTCAATCCAGCTTCACCACCAACTTGCC
GAAGTTGCGCCCCTGCAACAGCCCGAAGAACGCCTCCGGCGCATTCTCCAGCCCTTCCAC
CACATCCTCGCGGTACTGGATGCGACCTTCGCGCAGCCACTGCCGCATCTCGCGTTCGAA
GTCCGGCCACAGGTGGTTGAAGTCGTGCACGATGAAACCACGCACGGTCAGGCGCTGGCG
CAGGATCTGGCTGAACAGTGCGGGCAACCGGTCCGGGCCGGGCTGCTCGATGCCCCGCTC
GTTGTAGGTGGCGATGGTGCCGCACACCGGAATGCGGGCGAAGTCGTTGAGCAGCGGCAG
CACTGCATCCAGCACATGGCCACCGACATTCTCGAAGTACACGTCGATGCCGGCGGGCAC
TGCCGCGCGCAGTTGATCGGCAAAATCAGCCGCGCGATGATCCAGCGCCACGTCCACGCC
CAGCGTCTGCAGGTAGGCACGCTTGGCTTCGCCACCGGCGATGGCGACCACGCGCGCGCC
CTGCAGCTTGGCCAGCTGGGCGACGGTCGCGCCCACCGGCCCGGTCGCGGCAGCTACCAC
CAGCGTCTCACCCGGCTTCAAACGGGCGATTTCGTGCAGGCTGGAATAGGCGGTGAAGCC
GGGCATGCCATATACCCCCAGCGCGGTACTCAGCGGCAGTCCGGCCGGATCCAGCCGACG
CCCCAGCGCCTTGGCCGGCAGCACTGCGTGGGTCTGCCAGCCACCCGGCGCCAGCAGCAG
ATCTCCGACCGCCACACCTTCGGCGCTGGATCGCAGCACTTCGGCCACGGTCTGCCCTTC
CATCACCGCGCCCACCGCCACCGGCGCGGCGTACGACGGGCCCTCGTCCATGCGTCCGCG
CATGTACGGGTCCAGCGACAGGTAGCGGTTGCGCAGCAGCACTTCGCCATCCCCCAATGC
CGGCAGCGCAGCCTGTTCCAGGCGGAAGTTGGCCGCGCTTGGTGCGCCCTGCGGACGCGA
GGCCAGCACGATACGGGAGGTAGCGAGGGAATCGGACATGGTGACCGGCTCTGCTGTTGC
CAGCATCAGGAAAGGAATGCCGACACTACGCCGCAACGATCGCCGGCAACGGCCATGAAA
ACAGCGTTCCATGGACCGGCGCGGCGCGGGTCCGGCGCAGCCCTTGGCCTTGCAGCTTTG
GCGATCGCGGCGATCTGCTGATTTCCACCGCAGACGATGATCGACTGACCACGCCCCCGT
CCCACAACGGAGGATCAAGCACTTGCGAGCCCGCAGACGGCAATGTGAAGAAATCTTGGC
AAAACGCTTGCCGAAGGCAGCCGACCTCCGTAATATACGCGTCCTTGGCAGCGACCTCGC
TGCAACGAAACATGTGGCCGAGTAGCTCAGTTGGTAGAGCAGGGGATTGAAAATCCCCGT
GTCGGCGGTTCGATTCCGTCTTCGGCCACCACTTTCGAAGGCCTGCAGAAATGCGGGTCT
TTTTTTTCCGGAAACCGGGTTTGATCACGGTTCCACACAATTTGGCCGAGTAGCTCAGTT
GGTAGAGCAGGGGATTGAAAATCCCCGTGTCGGCGGTTCGATTCCGTCTTCGGCCACCAA
AATTCAGCGCCCAACTGTTCTCAGTTGGGCGTTTTCATTTGTGCTTCCCGCATGACACGC
GGGGTTCCCGCACATTCTGCGTGTGCGACCAGGCTCCTGTGGCCTGGCAGGAACATCCCC
GGTTGCCCTCCGTTCCGCCCTCTCTTCTCTCGAAATCGGCGCTAACTTCTTCGCCGTGGC
ACACGCACATGGCCTTTTGCGACCATCATTTGCGCGCGTGCCATTGCCATTCGTTGTCGG
GTGGGCTTGGAGCAGCAATCCATCACGCCAACACAGCCGCCGCGCAAGGCATGGAGTACA
AGCCTGCGCGTTGCTGCGTGACGACGAGTGCTCCGTAGGCCGCCAGCCTCGCCTCGTGCT
CCGGCTTGCCCTTGTCCTTCGACTTGATCTTGAACAGGTCAATTGGCTTGTCGCTCTTCT
GGCCGGCACGCTGCATGACCCTTTCGCCGTCCACCTCGCCCCCCTTGAACGACCACAGCG
ACTCGAACACTTTGGCCTGACCATCGGTGAACCGGATCGGCGTTGCCTGCACGTCCGGCA
GCGTCGCCCACTTGAAGTCCGCCGAGAATGGCCCGTTCACAGGTGCGGCCGGATCGGCCA
CTGCTGGCGCTACAGACGGTATCGAAGGGATGAAGGCGATCCCGCCGCCATAGAACGTGA
ATCGTTCTTCCAGCGCCAGCCATTCCACACCGGAGCAGAAGGGCGATCCACGGGTCGTGC
GCGGCCTGGGGGTGATTACCCGGATGTTGCTTCCCGCCACCCGAACACGATCCAGCAAGG
ACGGCTCATGCAGCACTCTCGTCAGCTCTCGGGCCAGCACGACCGGCGAGCTGCGGGCAT
TGCCGAGCCGCCAAGCACCGTCGCCCAAGTCATCGATGTCGTCGCGGCTCTCGATGTCGA
GCGCGAGGCGCATTTTCTGCCGCAGCCAGTCTTCGTCCAGGGCCAACGCCGCACCGTCGA
TTGCCTCGACAGGAACCTGGCCACACTCCGGGCACCGGCAGATTCGACCGCCCCGTCCAT
CGCCCCAGACCTGCGCCCGATGCTGCTGACAGTGGGGACAGAGCACAAAAAACTGATCCA
CCACTGTTGGCCTGACGGTTTTGCCGAGCATAGACAAAGCAGATACCTCGCGTGGCGACA
GCGTGGCCCGCAGCACCGGCGTGCCGCCTGCGAACAGTCGGCAAACCAGGGCCCAGGCAT
CGTGCGTCGTCATTGGTCAGTCCTCGAAAGCGGATGAAGAACTGACTGGGTCGGTCTCCG
GCGGCAACTCCTGGGCGCTGAGGGTCTGGCCCTTCTGCAAGATGCCCACCGCAACCAAGT
AGCCTTCCAGCTGCGCCTGCATCTTGGCGTCGAACTTGTGCAGGTTCAGCCGCCCTTTGC
TGGTCACTTCGATGGTGACCACCTTGGGGCGAGTCCTGCCCGGCTCGGGTGGGTAGTAGA
GATTTACCTGCGCCGCCGTCACCGCCCACTGCCCCTCCAGCGGGCCCGGCAGCTTTTCCT
TCAGCAAATCGTGCACCGAGCGTTGCTGGCTGGATTGCATCGCCGTGCATTCGATCTTCA
GCGCCGTGTCAGGGCTGAGCAGGGTGAGTGCCTTCAACTGAACCATCGAGAAGCCGTCCT
CGAACGCATCCGGCACATCGAACCCGGTGCGCAGCATCGACAGATCCAGAGTCGGCGACT
TGATCTTGTGAGCGCTTGCTTTCACGCCCAGCACATGTTCCGCAAAGGCCTCGACCAGCA
TTTGCTGATACTTTGCGCCGCCGCGCACCAGCGTGCGCACCACACCGGTGGACTTGGCGT
ACTCCAGCACCATGTGGATGTTGGGGTTGCCGACCCGGCGTTTCAGGGTCGCTCCCTCGA
ACTCCAGACGCAGCATCGCCATGTCCTTGACATGGACCGACAGCAGGAACACGCCCGGGC
TGCGCTCGACCAAGTGCGCCACGCTGCCGTCTCCGCATTGGAGTTCGCGCTTGTAGAAGG
CCGAGATGGCGTGACGCAACGCGGTCAGATTGGCATCCGAACCGTTCGGTTGGCGTTTCA
GGCCAAGATCGTATTGCTGTGTCTGTTGCCCATGCTGTTCCCAAAAGCTGAAGTCATAGG
CACGCTCGAACAGTGCCGGGTGGTGGACGTAGAGCCAGAAGGAACGGTGGATGTCGCTTG
CACACAGCGCCAAACCCGCAAGCGCAGCACCATCGGCCACGGCCGCCTCAAACATCGCCT
GCTTACCAGCCGCATCGCCCAACTGAACGCTGGCCATGAGGTTGGCCGTCATCCGGTCGC
GGGCAGCAATGTCGGGCCAGACTTTGACCGCTTCGACCAAAAACTGACTGGTCTCCGGTG
TGTCATCCCAGGCAAAGCCATCGGGCACTGGCAGGCTGTGGGTGGTCAGGAAGTCGCGCA
GCGTGGCGTCCACCGGCAGCTCGAGCATCACGTCGACAAAGGTCTTCTTCATCTTGATCG
TCCTTTCTGGATCGGCGTCGAAGGTCTGCGACCGATGTACGGACTGCACTGGCCAGCGAC
TAGGTTACTGAACACGCACCTCGCACAAGTAAAGCAGCGAGATACAAGCGCAATTCTGAA
CCTCAGATTTCCGCTTGTCAATCAAAGCGGCACATCTAGACGTTATTTGTATCTCGCAGC
TATACTAGCGGTCTTGTTTTTGTTAACTGACTGTTTTCCCCTACAGGAGCATCGCTATGG
CTTCAGCGTTCGGAGCACGCCTGCGACGCTTACGCGAGGCGAAGAAATTGACCTTGCAAC
AGGTCGCCGACGAAGTCGGCTGTACCAAGGCGTATATATGGGAACTGGAGATGAAGGACG
GCCAGCGTCCCTCCGCTGAACGGGTCCAGGCCTTGGCCAGGGTGCTGGGCGTGACGATGG
AGGACATCATGGGCGAGCCCATTGAACAGGTTCCTCAGGCCAGTCCAGAAGATGTGGCCT
TCTTCCGCGAGTACGCTGGAATGACGGACGAGGAGAAGGATCGTTACCGTCAGGCACTCA
AAATCATGTTCCCCGACAAGAACTAAGGCGGTCTGACAATTGAGCTCATCCCAGCCCCTA
ACCGGTTCCATCGCGGCCAGCACCGTCTTGAGATGGTTGCGGGCGTGGCACGCCGACGGC
ATGCCGGATGCCGTGGATCTGGAAGTCGTCCGGCAAATGCTTCCAGAGACGCCTTACGGC
AAAGGGGTGCGGGAGATCAAGGCCCCGATGGTGCTGGACATCAATAGCTGCGAAGGCATG
TTGGTGCGCAACCCACAGGACACCGCAGAGTGGGGCATCTTCTATAACGGCAAGGCAAAC
CCCGAACGCCAGCGTTTCACCATCGCTCACGAACTGGGCCACTTCATCCTTCACCGCGAT
CAGCGGCAAAGTTTCAACTGCGACAAGGAAAGCGTGTACTCCGGCGCTGACACTATCCGT
GTCATCGAACGTGAGGCGGACGACTTTGCCAGCAACCTGCTGATGCCTGGCGACTTGCTG
CGCGAGTGGATCTCGAACCAGCGCATCGACTTGCATGTCCTGAGCGCCCTTGCCAAACGG
TTCCAGGTGTCGTTCGAGGCGCTATGCATTCGGTTCATCAAATTCACCACGCAGCGGGCA
ATCCTTGTCTATTGGGACAACGGCTTCGTGAAGTACGAATGGCGCAGCAGCAGCGCGGTC
AAGACGCGCGCCCGCATTCGGCGCACTGACGATCCGCAGGAACCATTACCCGGCACCCTG
GCTGCTGATTCCACCGTTGAGCAGGAGTGGGATGGCACGGAGATGTCTGCCGCGATCTGG
TGCCCGGAGGAGGCACCACACATGAAGTTGCGCGAGTTCAAGCACAGCTACACCACAGGA
GATCGCGTCCTGACCCTTTTGCTACTGGAAAGTGCTGAACCACGGTCATGGGATCGGTCT
TGGCAAGACGGCGAGAGCTTTGACAGCTTCGATCAGTTCGTCTCGAACGGGCAATTGCCA
GTACGGTGAGTCCCTCGATGACAGGCTTGCCGATCCAACCCATAGATGAAGAACTGCAGA
CCTTGCAACGCGAGGTGCAACGAATGCTGGGCCGTTGTCTCTTGCGTCTGCAGCAGTACG
AACAGTTGATGAAGGCCATCGTGGCCCACCACGAAATCTCCGCGTCAGGATCACCCCTCG
AATCGAACCAGGCGGAGCGCATTGCGGATGCCGCAAACAAGACTCTGGGTACGTTGGTTG
GCACGCTGCTCGGAACGTATGTCACCAGCGGCGACCAAGACGAGGTCGCCGAACCAGATG
CGCCCGACAACATCATCTCGTTCAAGATGAAGATGAGCTTGCGGATGTCTGCCGAGGATT
TCGATACGACGCAAAACGATCTGAAGGAACTGGTTCTGCTGCGAAACAACCTGGTGCACC
ACTTTATCGACCAGCACGACCTTTGGAGTCTGGACGGATGCCGTGGTGCGCAAGAGTCCT
TGGTCGCGGCCTACAGTCGCGTCGATCAACACTTTGAGCAACTGCGAGGCTGGGCGGAGC
ACATGGATCAGGCCCGTCGTCTGGCGGCGGAGTTTGCCCAGTCCGATGCCTTCCGCGATC
TGGTGATCAACGGCATAGCGCCGGATGGCTCGGTGGATTGGCCCGCAGCCGGAATTGTTC
GCGCATTGCGTGAAGCGGCAGATCAGTTGGCTGTCGACGAGTGGACGCCGGTCGCTACTG
CTGGACGATGGATTGCAGAAAGGTATCCCGATCAACTGCCGGCCAAGTATGGGTGCAGCA
GTTGGCGGCAGGTCGTGCACGAATCCCGCCTTTTCGAGCTTCGGTATCGGGAAGTGAATG
GCCAGCGCGCGGCTTGGTATAGGCCCAAAGAGACATAGCGCCAAACCCGCGCATTCACGC
TAAATCACGTTACGCGAAGTGCCCTTGGTTTCTAGCATGAGCAGCGTTTTCGATCGGAAC
GCTTGCCATGACAGAAATCGAACCTATCTCCATTTGCTCATCACCTGACCGGCCACGGCA
CGGGCATCAAGAAATCGCTGATCTGTTGGCTGCCGCGCTGCTGCGCCTTCGTGCCCGCCA
ATCGCGCGACATCACCAAAAACAGCGAGCAGGTTTGCCTTGGCTTCCCCGGCCAACAGCG
CGTGAATGCGAACCCCGATCACAACAACGGAGTTCGCCCATGACAGCACACGCAACCTCA
CCAACGCCCGCCTCAGTCGCCGCCCGCGTCGCGGCTATTCCCCATCTTTCGATGGATGAT
CTTTGGGCTCTCTGGGACGACCATTTCGATGAACGGCCGAATCACCACCATCGGGTCTGG
CTGGAAAGTCGCCTGGCCTACCGGATGCAAGAGCGCGCGTTTGGCGGTTTGAAACCGTCA
CTGCGCAAGAAGCTCGAGGATGTTGGCGAAACCGGCATCTTGCCCAAGCAACTGCGCGGC
GATAGCCAACGCCTACTGCCCGGTACCGTCCTGACACGCATCTACGACGACATTGAACAT
CGTGTGCTGGTGCGCGGATCGAATGATTTCGAGTACCAGGGGCAACGCTTCAAGAGCCTG
TCCGCTGTAGCCAAACGCATCACAGGCAGCCATTGGTCAGGCCCGGTGTTCTTTGGTTTG
AAGGCACCTGCTTCGAAGAAGGGGGCAGCATGAGCTCAGTGCGTCGAAACCAGATTCCCG
CAGTCACGCCAAAGAAGCGATGCGCCGTCTACACACGCAAGTCCACTGACGAAGGCCTCG
ACCAGGAATACAACAGCCTCGAGGCACAGCGTGATGCGGGCTTGGCCTTCATTGCAAGCC
AACGACATGAAGGCTGGATTGCCGTCGACGACGGATACGACGACGGCGGCTACTCGGGCG
GCAACATGGAACGGCCCGGGTTGCGCCGCCTGATGATCGACATCGAGGCGGGGAAGATCG
ATACCGTGGTCGTCTACAAAATCGACCGCCTCACGCGCAGCCTGCCGGACTTCGCAAAGC
TGGTCGAGGTTTTCGACCGCAACGGCGTCTCCTTTGTCGCGGTCACGCAGCAGTTCAACA
CCACCACATCGATGGGGCGATTGACGCTCAACATCCTTTTGTCATTCGCGCAGTTCGAAC
GCGAGGTCACCGGCGAACGAATCCGCGACAAGATCGCCGCCAGCAAGGCCAAGGGCATGT
GGATGGGCGGAGTCCCGCCTCTTGGATACGACGTGGTCGAACGCAAGCTCGTCATCAATG
AACGTGAAGCCGCGCTGGTGCGTGACATCTTCCGCCGCTATGCCGAGCACGGCTCGGCTG
CGCGACTCGTCCGCGAATTGGAAATCGAGGGGCATACCACCAAGGCATGGGTCACCCAGT
CCGGTCGGGAGCGATTGGGACGCAGCATCGATCAGCAGTACATCTTTACCTTGCTGCGTA
ACCGCATTTACCTCGGTGAAATCTGCAATCACGAGACGTGGTACTCGGGCCAGCACGACC
CCATCATTTCTCAAGAATTGTGGGACGCGGCACACGCCTTCATTGAGAGGCGAAAGCAGG
CACCGCGCGAACACCGAGCCAAGCATCCGGCACTGCTGGCGGGACTTCTGTTTGCACCGG
ATGGCCAACGGATGTTGCACTCCTTCGTCAAGAAGAAAAATGGTCGGCAGTACCGCTACT
ACGTGCCTTACCTGCACAAGCGGCGCAACGCCGGTGCCAGCCTGGCTCCACATACTCCGG
ACGTGGGCCACCTGCCAGCCGCCGAGATCGAAGATGCCGTGTTGGCGCAAATCCATGCTG
CGCTCTCATCGCCGCAAATGCTGATCGCAGTGTGGAGATCCTGCCAGCAGCATCCGGCGG
GGTCGACGTTGGACGAGGCACAGGTGGTGGTCGCCATGCAGCGCATCGGTGACGTTTGGT
CGCAACTGTTCCCCGCCGAGCAGCAACGGATCACACGGCTGTTGATCGAACGCGTGCAAC
TACACGGGCACGGCCTGGATATCGTTTGGCGAGAGGACGGTTGGATCGGATTCGGTGCGG
ACATCAGCACGCATCCCTTGATCGAAGAGTCCCAAGAGCGTGTCGAGGAGGCTTTGGCAT
GAATGCCACGACCCACCAGCGCCAGCGCGCCGTCCGCATCGAGATAGGAGCCGAGGCGCG
CAGTTATGTCAGCGAGGGGCAGCGGGTCACCTTGGTGCCCCTGACGATCAAGCGCCGCCA
GAACCGGAAGCTGCTGATACCGCCAGCCCCCGAGATCGCGGACCGAATCGGTGGCTTCGA
TGTGCCGATGATCAAAACGCTGGGCAAGGCCTTCTACTGGAAGCGCTTGATCGACGATGG
CACCTACTCCACGACAACGGACTTGGCGCACGCCTTCAAAGTGGAACCGGGCTGGGCTGC
CGAGGTCTTGCGCATGACCATGTTGGCCCCCGATATCGTGGAGGCGGTATTCGAAGGACG
TCAGCCACGCCACCTGAATCTGCACACCTTGCGTGGCCGCCAAGAGCAACTGCCGCGCGA
TTGGGCTGCGCAGCGTCGATTGCTCGGTTTCTCCGACGCCTGATCTGCTTCCAGACACAT
CCGATGACGGCGAGCCATGTGCTCGTCGTTTGCTTTTCTGCCGTGGGCCATTGGCGAACC
TGGAGTTCCGTCGTGGTTCGCCATTGCGTCCCTTAAAGGTTCGCCACCCGAAGTTTGGAA
TGACACCTGTTACTCAACAACGTCACAGGAGCATTCCATGCAGACACCAACCAGCGGTAT
CCCCCGGTCGCCACAGCAGGCGATCAACACCATGTCACCCGGTGATCGCCGCGTGCTCAA
CGAAAACGAGCTCGCGCAACGCTGGGGCGTTAGCCCCAAGACTTTGCAGCGCTGGCGCAG
TGAGGGTCGCGGTCCACGCTACCTGAAGCTGTCCAAGCGTGTCGGCTACCCGGTCGACGC
GATCCTCGAGTTTGAGCGCGAAGCGCTGCACGACTCGACATCCGAACGCGCGGCGGTTTG
AGGAGAGATGCGATGAATGACATCACCATCTTCCCTGCCGACATCGCCGAGATGTCGGTC
AGCCAACTGGCCGCATTGCCGCCCGCGCAGAAACACGAGATCGACAAGAACCTCGATGCA
GCCATCGACTGGCTGAAGAAGGCGCGCACCAAGTTCGATGCGGCACTGGATCAGTGCTAC
GGCGAGCAGGCACGCACCGCGCTGCGCGAGTCCGGCCGTGACTTCGGCACCGCACACATC
AGCGTTGGCCCGCTGCACCTGAAGTTCGAGCTGCCCAAGAAGGTCAGCTGGGATCAGAAG
CAACTGGCTGAGATCGCTGAACGCATCGTCGCCTCAGGCGAGAAGGTCGAGTGTTACCTC
GACATCAAGTTGTCCGTCTCCGAATCCCGCTTCACGAACTGGCCGCCTGCTTTGCAACAG
CAGTTCGCCGCCGCTCGCACTGTGGATTCCGGCAAGCCGTCTTTCACCCTTTCCATTGAT
TCGGAGTAATGACCATGAGCACCAATCTCATCGCCTCGCTGCGTCAACAGCTGCCGTCCA
TCTACGGCGAACACCTCCCTGACGAAATCCGGTATCGCCGCGCGGACGGTCAGTACGTCG
TTGTCCCGCTTGATGTCGCCACTGTGGACGAGCTGGCTTTTGCCATCCAGACAGCCAACG
CGGAATCGCTGGCGCTCGGTCGCCGCCGCACCGCGCTGGAAGAACTCCACACCGAGGTAC
GCAAACGTGCCGCGCGTGGAGTCGACCGTATCGCCGACGTGTCGTGGGAGGGCTGATCAT
GAGCGCGATCATTCCCTTCCAGTTCGAAGCGCACGCCGTGCGCGTCCAGGTCGATGAACT
CGGGCTGCCGTGGTTCAACGCCACCGATGTCTGCGACGCACTGGAGATGGGCAATCCGTC
TCAGGCGATCAAGTCCCACGTCGATGCCGAGGATCTCCAGAAATTGGAGACCCTTACGGC
GGGTGGCCGTCAACGCCAGAACCACGTCAATGAATCGGGCCTTTACGCCCTGATCCTCGG
TAGCACCAAGGATGCCGCCAAGCGTTTCAAGCGCTGGATCACCAGCGAAGTGTTGCCTGC
GATCCGCAAGACAGGCGGGTATTCGGCCGCCACCACGATGGCAGCCTTGCCCGCGCCGAC
CCACGACCGTGTCACGGCCATCCTGTTGATCGGCGAAGCTGTCGCCAAAGTGCCGGGCGT
CAAGACTGGCATTGCGATGGCTGCCACGTTGACCTGCATTCAGGAAAACACCGGCCTGAC
CACGGAAGTGCTGCGCCGCGCTTTGCCTGCCGCCAACGAACCGATCTGCTCGCTCAACGC
CACCCAGCTCGGCAAATTGCTGAGTCGCTCAGCCAAAGCCACGAACCAGTTGCTGGCATC
TGGCGGCCTTCAGTTCCGCAACGACCGGGACGAGTGGGAGCTGACCGAGGCCGGTGAAGC
ATGGGCCGAAGCCATGCCGTACTCGCGCAACGGCCACAGCGGCTACCAGATCCTCTGGAA
TCCGGCGGTCGCGGAACAACTGAAGGAGGTGGCGTGATGTCCCTCCCGATCATTTCCGCG
CAGCAGCGCTTGGCCGAGCGCAAGGGTGTGAAGTTGCTGATGCTGGGGAAATCCGGCATC
GGCAAGACCACCCGGCTCAAAGACCTCGACCCTGCCACCACCCTGTTCCTCGATATCGAG
GCGGGCGATCTCGCCGTGGCCGATTGGCCGGGCGACACCATCCGCCCGGCATCGTGGCCG
GAAAGCCGCGACTTTTTCGTGTTCCTCGCAGGCCCGGACAAGTCGCTGCCGCCGGAGAGC
GCGTTCTCGCAGGCGCATTACGACCACGTCATCGAGAAGTTTGGTAACCCGACGCAGCTC
GACAGCTACCAGACCTTCTTCCTCGACTCGATCACGCAGTTGTCCCGGCAGTGCTTCGCG
TGGTGCAAGACGCAACCCGGTGCCACCAGCGACCGTTCCGGCAAGCCAGATCTGCGCGCC
GCATATGGCCTGCTTGGCCAGGAAATGATCGGCGCACTGACCCATCTGCAGCACGCACGC
GGCAAGAACGTGGTGTTCGTTGCCATCCTCGACGAACGTCTTGATGACTACAACCGCAAG
GTGTTCGTGCCGCAGATCGAAGGCAGCAAGACCAGTCTGGAGCTGCCCGGCATCGTGGAT
GAGGTCGTGACGCTGGCCGAGATCAAGGCCGACGACGGCAGTGCCTACCGCGCCTTCATC
ACGCACACCGTCAATCCCTACGGCTTCCCGGCCAAAGACCGCAGCGGTCGCCTCGACCTG
CTGGAGCCGCCGCATCTCGGCGCATTGATCGCCAAGTGCGCAGGCCAGTCGCCATTGCCC
ATGCCCGGCTGCACCGGCACCCCCACTACAGCAAACACCACCGAATCCAAGGAGTAATCG
CCATGTCGTCCAACTATTTTGATTTCCAAGATGCCGATCCCCAACAGTCGGGCTTTGACC
TGATCCCCAAGGGCGCGGTCGTGCCCGTGCGCATGACCATCAAGCCCGGTGGCTATGACG
ACCCGGAACAAGGCTGGGGCGGCGGCTACGCCACCGAGTCTTTCGATACCGGCTCCATCT
ATCTCGCCGCCGAATTCGTGGTCACGGCTGGTGATCACGCCAAGCGCAAGATGTGGAGCA
ACATCGGCCTGCACTCCAAGAAGGGGCCGACCTGGGGCCAGATGGGGCGCAGCTTCATCC
GCGCCGCACTTAACAGCGCCCGCAACGTCCACCCCCAGGACAACAGTCCGCAGGCGGCCG
CTGCGCGTCGCATTCAGGGCTTCCATGAACTGGATGGCCTGGAGTTTCTGGCGCGCGTTG
ACATTGAGAAGGATGGCAAGGGCCAAGACCGGAATGTGGTCAAGATCGCGGTCGAGCCTG
ATCACCCCGACTACGCAAAACTGATGGGCGTGCCACCCAAGGCTCCGGGCAGTGGACATT
CCGGCGCTCCTGCGCAGGCGGCTGCGCCTGCGTATCAGGCACCGGCTCCACAACGCGCAC
CGGTGACCGGCAAGCCGTCGTGGGCACAGTGAGGGAGGCCGATGAAATGCTGGGTCTGCA
AACGACAGGCCCGGGGATTCGGCCATACCGACAACCGTCACGGTGTCGGCCATCCCCGGC
GCTATCCCATCGACTGGGTGTTCTGCTCACAACGCTGCCAAAACGCGTTTCATGCGCTGT
ACGGCAACTGGCTGCGGGTCAAGGAAGGTCGCGTCGACAGTACGGAGGTCGCCATGATCG
ATCCATCTGATGTCGAACTAGCAGCGATGAAGAAGTGCCTCAAGGCCTTCGGCGAGGCTG
CGGGCGAGATTGGCTTCACCAAGCCGCTGGGCGACTACTCCGAAGCCGAGGCGCAGCAAG
TGATCGACGCCATCGTCACTTGCTACACCGAGGCAATGGTCGCGCACCACGAGGCGAGCA
AGTACCCACCGGTACGCGGCATGACGCCTGCGCCCGACCCTCTGGCCAACCCGTTCGCGG
ATCTGGAGGACGACCTGCCCTGGGAAGAGCCGAAGGGGAAGAAGCCATGATCGACTTCAA
CTCCTCATCGAGCATATCGGGTCAGGTCACCACCCTGGTGGACACGGGCCTGCAACAGGC
TCGCGCCCGCCAGTCCGAGCGCCAGTACCTCGGGGCCTCACGTCTCGGCGTGGCCTGCGA
GCGAGCGCTGCAGTTCGAGTACGCCAAGGCACCCATCGACCACGGGCGTGACACCCCGGG
CCGAATGCTGCGGATCTTCGAACGCGGTCACGTCATGGAGGACTGCATGGTCGCGTGGCT
GCGGGACGCGGGCTTCGACCTGCGCACCCGCAAGGCCGACGGCGAGCAGTTCGGTTTCTC
GGTGGCCAACGGTCGCCTGCAGGGCCACATCGACGGCGTCATCGTCGGCGGCCCCGATGG
CTTCGCCTATCCCGCGCTCTGGGAATGTAAGTGTCTCGGCAACAAGTCCTGGAGCGATCT
GGACAAGAAGGGCCTGACTCTATCCAAGCCCGTCTATGCCGCGCAAGTGGCGATCTACCA
AGCCTATCTCGAACTGCACGAGCACCCGGCGATCTTCACGGCACTCAACGCCGACACGAT
GGAGATCTACACCGAGCTCGTGCCCTTTGACGCAGCACTGGCCCAACGCATGTCGGATCG
GGGGGTCAAGGTCATCACGGCGACCGAGGCGGGAGAGCTCCTGCCGCGCGCCTTCCATGA
CTCGACCCACTTTGAATGCCGGATGTGCGCGTGGCAAGACCGCTGCTGGAGGACACAAGC
ATGAATACCTCGAATTTGAATCACGTACTGGGCGAGCAGCTGATCGACGTGCGCCAGGCT
GCACTGATGTTCAACCTGCCGTCGTATTGGCTCTCACAAGCCAAGGAGCGACAGGAGCGT
CGCATTCCGCATTACCGCGTCGGCAAACTGGTTCGCTTCAAACCCAACGAGCTGGAAGCC
TGGATCGCTGCGCAGCAGACGTCACACGAGGGTGGTGCCGATGCTTGATTTCAATGACAC
ATCACCACCGGGAGAAACGGGTCGGCGAAACATCAATGACAGCGAGCGGGACGAGATTCG
CACTGAACTGATCGCACGCATGGAATCAGTCCTGACCACGATGTTCCCGGCGGGAAAGAA
GCGTCGTGGCAAGTTTTTGATCGGGGACATCCTGGGCAGCCCGGGCGACAGCCTCGAGGT
GGTACTCGAAGGCGACAAGGCAGGTCTCTGGACGGATCGTGCCACGGGTGATGGCGGTGA
CATCTTTGCTTTGATCGCCGCCTACCTCGGGGCTAACGTCCACACCGACTTTCCCCGGGT
GCTCGACGAGGCTGCTGATCTGCTCGGTCGTTCGCGATCAGTGCCGGTTCGCCGCGTCAA
GAAGGAAGCTCCGGTTGATGATCTCGGCCCGGCCACGGCCAAGTGGGACTACTTCGATGC
CACCGGCAAACTGATTGCGGTCGTGTACCGCTACGACCCACCCGGGCGCAAGAAGGAATT
CCGGCCGTGGGATGCCAAGCGGCGCAAGATGACTCCGCCCGATCCGCGCCCGCTGTACAA
CCAGCCGGGGCTGGCTGCCGCTGGTCACGTTGTGCTGGTCGAGGGCGAGAAGTGTGCGCA
GGCCCTGATCGCCATCGGCGTGGTGGCAACCACGGCCATGCATGGCGCAAATGCTCCCGT
CGATAAGACCGACTGGTCGCCGCTGGCGGGCAAATCCGTGCTGATCTGGCCTGACCGGGA
CGCGCCGGGCTGGGATTACGCTGACCGTGCATCGCAAGCAATCCTGAACGCGGGTGCGAC
CACGGTCGCCATCCTGGTGCCACCCGATGACAAGCCGGAAGGCTGGGATGCGGCTGACGC
CATTCCGGATGGCTTCGATGTGGGGGGCTTCCTTGCCGTCGGCGAGCGGATGCCGGTGAT
GCGCTCGGTAGAGGAAGCACCTTCGCCAGACTTGCTGACGGGCATCGATTGGACGACCGA
GGATGGCTTGTCCAGCGCTTTCACCCGCCGCTATGGCGAGGACTGGCGCTACTGCGCGCT
TTGGGGCAAATGGCTGGTCTGGACCGGCGTGCGCTGGAATCCGGATCAGGTGCTCTATGT
GTCTCATCTGGCGCGCGGTATCTGCCGGATGGCGTCACTCAAGGCGGACAGCCCTCGGCT
CACAGGCAAGCTGGCCAGCTCCGCCACGATCTCGTCCGTCGAGAAAATCGCACGCTCCGA
TCCCAAGCACGCGTCCACCGCCGAGGAGTGGGATGCCGACGTCTGGGCGCTCAACACACC
AGGCGGTGTGGTTGATCTGCGCACGGGCCGCATGCGACCGCACCGGCGCGATGATCGGAT
GACCAAGGTGACCACGGCCACACCGCAGGGCGACAGTCCGACGTGGCGCGCATTCCTGGC
CGACGTCACAGGCGGCGACGCTGAACTGATGGCCTACCTGCAACTGATGGTTGGCTACTG
TCTGACGGGCGTGACCAGTGAGCACGCGCTGTTCTTTCTGTACGGGACAGGCGCGAACGG
CAAGTCGGTGTTCGTCAACGTCCTGACCACCATCTTGGGCGACTACGCGGCCAACGCGCC
GATGGACACGTTCATGGAGGCGCGCACCGACCGGCATCCGACCGATCTGGCGGGCCTGCG
CGGCGCACGCTTTGTGTCATCCATCGAAACCGAACAGGGTCGGCGCTGGAACGAATCCAA
GGTCAAGGCCATCACCGGTGGCGACAAGGTTTCCGCACGTTTCATGCGACAGGACTTCTT
CGAGTACGTGCCACAGTTCAAGTTGGTGATCGCGGGCAACCACAAACCATCGATCCGCAA
CGTGGATGAGGCGATGAAGCGGCGACTGCACCTGATCCCGTTCACGGTGACGATCCCGCC
CGAACGGCGCGACGGCAGGCTGACCGAAAAGCTGCTCAAGGAGCGCGACGGGATTCTGGC
GTGGGCTGTCGAGGGCTGCAGTCTTTGGCAACGGCAGGGCCTGAAGCCGCCCGCCAGCGT
GGTGTCGGCGACCGAAGAGTATTTCGAGGCCGAGGACGCGCTCGGGCAGTGGATCGAAGA
GCGCTGCCTGCTGGCCAAGACCCACCGCGAAGGCGTGTCCGAACTATTCGCCGACTGGCG
CGAATGGGCAGAGCGCGCGGGTGAATACGTGGGCTCGGTCAAGCGCTTCTCCGAACTGAT
GGCGGCCCGCAAGTTCGAGAAGTGTCGGTTGACCGGGGGCGCACGTGGCATCACGGGCAT
TGCCCTCAGGCCCAAGCCGTACAGCCACGGCTACCCCTACCGCGATGACTGAGCAATCCG
GGCGAGTGACGGATTTGACGGGTTTCCTGATTGACGCGCTACGCGTGCGCGCACGTAAAG
GCTGTTCTACAGAGAACCCGTCGCATCCGTCACTCGCCCCCGAACTGGAGCACGACGATG
AACACGACAATCTTGGCCCTTGATCTGGGCACACACACCGGGTGGGCTTTGCAGCACCTG
GACGGCACGATCACCAGCGGCACGGAGCACTTCAAGCCGCAGCGATTTGAAGGGGGCGGA
ATGCGTTTCCTCCGTTTCAAGCGCTGGCTCAACGAATTGCTCTCGGCCAGCAACCACATC
AACGCGGTGTTCTTCGAGGAAGTTCGACGGCACGCTGGCGTTGATGCGGCGCACGCCTAC
GGTGGCTTCATGGGACACCTGACCGCGTGGTGTGAGCATCACAACATCCCTTACCAGGGT
GTTCCGGTCGGCACGATCAAGAAGCACGCGACCGGCAGGGGCAATGCGGGCAAGGACGAC
ATGATCGCGTCCGTCCGCCAGCGTGGTCACACCCCAGTCGACGACAACGAAGCCGACGCC
CTTGCCTTGCTGCACTGGGCTGTCGAGACGCAGGAGGTGTGACATGAAGGTGCCGATACC
CCAATACCGCTGCCCCCTGGGTCGTCTGCAGCCTCAGGCCACGGATCTGGATGCGATCAA
GGAACGTGGCTGGCGTGACCAACACATCCTGGTGGTTAACGCATCCGACGAACGTCTGGA
CTTCATCGAACGCGAGATCGTGCGACGCATCGGTGACCGGCTCTACGGAGGGCAACGCAA
TGACTAAGTGGACTATCGAGGACGTTGCTGCTCGGTTTGAAGAGGCGGCAAGCACCAGTC
GACGGTTGCCTCCTGTTCGAGTGCAAGGTTACTTCAACTGCTGGCCTGCCATTGTCCGAA
ACGAGTGGGAGACCTTTGCTGCTGACGAGAGGGTTTACCGATCCTTTCCGCCGAGTCCAG
ACGCGATTGAACGAATGCTGGAAGTCATGCGCTGGGTGCAGTGGCTCACAGTTGAGCAAC
GTCATCTCGTATGGATGCGCGCGAAGCGCTATGGCTGGCGGGACATCACGATCCGTTTTG
CCTGCGACCGCACGACGGCATGGCGGCATTGGCAGCGGGCATTGCAGACGGTCGCAGATC
AACTCAATGGTGTGGTGGTCGCGTAGGGTTTTGGCGTGATTTGGCGCGTATGGTCGGGGA
TGTGCGTAATCACGCGGCAATCAGCGGTTTTTACCCCTGCAACAAAACGACCTGATCTTG
CGTAGTATTCATTTATCGTCTGGACAGAGGTGACGGCAGAGGAAGCAGCCCAGAAATCAA
CGGGTCCTTCCTGGCCAAAAACCAATGCGGGGGGCGCGAGCGCGGCGCTTTTTTAGCGTC
AGGGTGCGAACCAAGGTTCGCACGGTTCGCAGTTCGCACCCCGTCAGTTCGCACCAACCC
CAAAACCCGCCCACGGTTGTCGTCGGCGGGTTTTCTATTTTCAGGACACCCTCTTTGAAT
ACGCTCAACGTCGAGTACCGCAAGGTCGAGGCGCTGATTCCCTACGCCCGCAATCCGCGC
ACACATTCCGATGCGCAGATCACCAAGATCGCCGCCAGCATCGTCGAATATGGCTGGACG
AACCCGGTACTGGTTGATGGCGACAACGGCATCATCGCGGGCCACGGTCGTTTGGCTGCT
GCACGCAAGCTGGGGCTGGATCAGGTGCCGGTGATCGAACTGGCCCATCTCACCACCGCG
CAAAAGCGCGCCTTGGTCATCGCCGACAACCGGCTGGCGCTTGACGCTGGCTGGGATGAG
GAGATGTTGGCGCTCGAACTGGCGGAGCTTTCCGAAGCGGGTTTCGAACTGGCGCTGACC
GGCTTCGAGAACATCGAGATCGATGCGCTGCTGGCAGATGCCCCGTCTTCTGAAGGTGAA
CCGGCGGCGCAGGATGGTGTAGACGCCGATGAACCCGATACGACCGAAGACGTACCTGAC
ACGCCAGTGGTGGCGGTGTCGCGCGAGGGAGATGTCTGGGCCATCGGCTCGCACCGGTTG
ACCTGTGGCGACGCCACCGACCCAGCCGTGGTCGCCACGCTGATGCAGGGTGACACCGCG
CAGCTTTGCTTCACCTCGCCGCCGTATGGCAACCAGCGCGACTACACATCCGGCGGCATT
GCCGATTGGGATGTCCTGATGCGCGGTGTGTTCGCACATCTGCCGATGGCGGGCGACGGA
CAGGTACTGGTCAATCTTGGGCTGATCCACCGCGACAACGAAGTCATCCCCTATTGGGAC
GGCTGGCTGTCCTGGATGCGTCAGCAAGGGTGGCGGCGCTTCGCGTGGTACGTCTGGGAT
CAGGGGCCAGGCATGCCCGGCGACTGGCAGGGCCGATTAGCTCCCAGCTTCGAGTTTGTT
TTCCACTTCAATCGCAGCACCCGCAAACCCAACAAGATTGTTCCTTGCAAGCACGCGGGC
CAGGAATCGCACCTGCGCGCTGACGGGTCGTCCACAGCGATGCGTGGTAAGGATGGCGAG
GTCGGCGGCTGGACGCACAAGGGTCAGCCGACGCAGGACACCCGCATCCCCGATTCGGTG
ATTCGCGTGATGCGCCACAAGGGCAAGATTGGGCAGGACATTGATCACCCGGCCGTGTTC
CCGGTCGCATTGCCTGAGTTTGCCATTGAGGCTTACACCGATTCGGGCGACGTCGTGTTC
GAGCCCTTCGGCGGCAGTGGCACGACGATGCTGGCCGCGCAACGCACTGGTCGTATCTGC
CGCAGTGTGGAAATTGCGCCGGAGTACGTGGACGTGGCCATCAAGCGTTTTCAGCAAAAC
CACCCCGGCGTGCCGGTCACGCTCATCGCAGGCTGTGGAATCAAATCGGGCCAGTCCTTC
GACGACGTGGCCACAGAACGGCTGGCGACCACGGAGGTAGAACAATGAGCGCGTCCTGGT
TGGCAGACAAGATCGAGCAGTGGCCGACAGCCAAACTGCTGCCCTATGCCCGCAATGCGC
GGACGCACTCGGATGATCAGGTGGCGCAGATCGCCGCATCGATTGCCGAGTTTGGCTTCA
CCAATCCGATCCTTGCAGGCAGTGACGGCATCATCGTCGCTGGGCATGGCCGCTTGGCCG
CTGCGCAGAAACTCGGGCTGGAAATCGTGCCCGTGGTCGTACTGGATCACCTGAGCCCGA
CCCAGCGCCGCGCCTTGGTCATCGCAGACAACCGCATCGCGGAGAACGCTGGCTGGGATG
CCGCGATGTTGCGGATCGAACTTGAGGCTTTGCAGCTGGAAGGTTTCGATCTGGACATCA
CCGGCTTCGACGCCGACGCGCTGGCCGAACTGATCGCGGGCGACGAGCCGGACAACGAGG
GCCAGACCGATGAGGACGCGGTACCGGAGGTTGGCGAAATTCCAATATCGCGCCCGGGCG
ATGTCTGGATCATGGGCCAGCACCGACTGCTGTGCGGCGACTCGACCGTGGCAGAGAGCT
ATGCCCGGCTGATGCAAGGCGACATGGCAGACATGGTCTTCACCGACCCACCGTACAACG
TGAACTACGCCAACAGCGCCAAGGACAAGATGCGCGGCAAGGATCGCGCGATCCTCAACG
ACAACCTGGGTGACGGTTTCTACGACTTCCTGCTTGCAGCATTGACGCCCACCGTGGCGA
ACTGCCGGGGCGGCATCTATGTAGCGATGTCATCCAGCGAGCTGGATGTGCTGCAGGCCG
CCTTTCGCGCCGCCGGTGGAAAGTGGTCGACGTTAATCATCTGGGCCAAGAACACCTTCA
CGCTGGGCCGTGCCGACTACCAGCGCCAGTACGAACCGATCTTGTACGGATGGCCCGAGG
GTGCGCAACGCCACTGGTGTGGTGACCGCGATCAGGGCGATGTGTGGGCTATCAAGAAGC
CGCAGAAGAACGATCTGCATCCGACGATGAAGCCGGTGGAGCTGGTCGAGCGAGCCATCC
GCAATTCGAGCCGCCCGGGTAACGTGGTGCTCGATCCGTTCGGTGGTTCTGGCACAACGT
TGATTGCGGCCGAAAAATCGGGACGCGTCGCGCGGCTGATCGAACTCGATCCGAAGTACG
TGGATGTGATCGTGCGCCGGTGGGAGGACTTCACCGGTCAGACGGCCATCCGCGAGGCAG
CAGACCAGGAAGTGTGCGCCAGTTGAATGGCTGGCCGGGCTGCTTGGCCTCTTCTTCCTC
GGCGATACGCCGTAGGATTTGCAGGGTGGTGAGATCGCGCGGCAGTGCCATGCACATGAC
GCGCACAGCCTGCTCGATGGAGATGTCTGGACGCCGGTTGGCAATCAGCCAACGCAGCGC
CTGCTCGCGTTCGGTGGCGAGCGCTTTCATCAGGCAGCCATCTCTTCGCAGACTTCGCAG
TGGATCACAAAGCCTGTCAGGTAAGGCAGGCCGCGCGGGATGCCGTACTGCTTGCTGGTC
TGGCGGCCAATCGTCCAGCCCATCCAACGTTGGGTGGCGGCCTTGATCGCATCCTGCAAG
GCTTGGCCTTGGTACAAGCCGTTCTGGACGTCGTCGGCAAAGTGGCGTCCGTGGCGACTG
TCGAGGAAGGTCCGCACCGATTCGAGGGGCTGGTGGGTGGCGTCCGAAATAGCGTTCATG
GCCAGGGGCCATGCGGCGCTGGCGTGTTCGTTCATCGTGCCCCAAAAACCCCAGGCTTCG
TTTTGGGTGGCGGGTATCTGGTTGGTGGTCATGGTGTCTTCTCCGGGTTGATCGTTGCGA
CACCTGTAGTAACGCGCTGTTCGATTGAGAAGCCAAGCTGTTCCGGGCCTCTTTCTCGAT
CAATTTCGCTTACCCGAGACGGGCTACGTAGCGGGCGTAATCACCGCCCTCGGGATTGAC
GTAGAGGTAAGGGCGTCCGGGAGCAGTGACCTCGACGCAGAGGTAGCCGTCGCCAGTGCC
GCCACCCTTGCCACGCAGCCAGTCGCGTGACACCAGCAGGCTGCGCCCAAAGGCGTCGAA
TTCGGCAGGGGTGAGCTCCTTGGTCTCGGTGACGTAGACATTGTGCTGGTCGCTCCCGCC
CAGTTCGCCGAGGTCGGCAGGTTTGCGTGCAAACGGTAGGCGGATGCTCAACTCTTCGAC
CTGGAGGCTTTGGCCTGCGAACTGCAGAGTGCGTGGGGTGCGTTCGATGGTGATGGTCAT
GGTGCTCATGGCGGTTTTCCTGGTTTGGCGTCGTCAATCACGACATCTGTATGAACGCGC
TGGTGGGGAGAGAAGCCAAGCTATTCATGGCTCCTCTCGCCATCTTTTTGGCTTCGCCGA
AACTCGCTGTGCTCGTTTTCAGGCGATGCGGTAGATCCGCTCGCCACCCTTCGGCTTGTC
CGAGACGATGTTCAGGCCGAGCTTTTTCTTGAAGGCTCCGGCGAAGGTGCCGCGCACCGT
GTGCGCCTGCCAACCGGTGGCGGTGCAGATCTGGCCGATGGTTGCGCCCTCGGGGCGTTG
CAGCATCCTGATCAATTCGGCCTGCTTGCTGTTCTCGCGGGTGCGCGGCTTGACCCACGT
TGCTTCTGCGGCGGTTACGGCGGCTTCCAGTTCGGGATCGCTCGCGGCCGCAGGCGCGCC
TTCAGCGTTGGCGATGATCCGGTCGAGATTGGCTTCGAACTGACCGATGCCCTTCCTGTT
CACGTCGGGACGCGGAATGCCCAGGGCGTCGTAGCCCTCCGCAGCGACAAACCAGTTGGT
GCCGTCGGTTGTGATTAGTGCGCGGTTGAAAAGTCCGTCGAGCACCTTCTTGCGTGCGCC
GCCTTTGATGTTGTCGGGGAACCAGTCGATCTTGCCGCTGGTGTGTTCAACCGCGTGGGC
CAGGATCGCGTGCTGGGCAGGGGTCAGTTGAGTGGTGGTCATGTTTTGCTCCTTCGATGT
GGTGGACGGTGATGTGATGAACGCGCTGTTCTCAAGTGAAGCCAAGCGCTTTTTGCTTGG
CTTCTTCGCTTCGCAATCAGGTGTTGGCCTTGTCTGACGGGTTGGCATTGCGCCCCTGCT
CGAGACCCGCGTTGAAGGCGGCTTCAAGCGCATCGCGTAGGCACCAGACCGCCACATCGT
GGAAATCGAGGCTGTCCGAGCTGCGGGTTTCCAGGGTTTCGATGCCCAGCTTGTTTTGCG
CGATCTGGGTCAGGAGTTGTTCGAGCTTGCTCATGTCCGTGTCCTTTCATGGTGTTGATG
ACGAACGTATGAACGCGCTGTTCCAGATGGAAGCCAAGCTCAATTCGCATGAATGACGAA
CAAATGATTGAAGGTGCCCCGAAGGGGAAATATGGGTATTTCGATTCGTGCCTACGCACG
CCACCGAGGGGTGTCCGATGCAGCGGTGCGCAAGGCCATCGCTGCTGGGCGGATCACGCC
GGAGGCAGACGGAACGATTGATGCCGAGCGCGTCGACCGCGAGTGGGCGCGCAATTCCGA
TGCACCGCGCAATGGCACGGCCACCCGCGCGGTCAAGGTTGCTGTGGCGGAATCCAGCGG
CACCACGGGTGACGGGCCTGCTGCCTTGCCTGCAGGCGGCACGTCCTTGCTCCAGGCGCG
CACGGTCAACGAGGTGGTCAAGGCGCAAACCAACAAGGTGCGTTTGGCCCGCCTCAAGGG
CGAGCTGGTGGATCGGCCACAGGCCATCGCGCACGTTTTCAAACTGGCGCGCTCCGAGCG
CGATGCGTGGCTGAACTGGCCCGCGCGCATTTCGGCGCAGATGGCCGCCAAGCTCAATGT
TGATCCGCACACGATGCACATCGCCCTGGAGGCAGCCGTGCGTGAGCACCTGCAGGAACT
GGGCGAGATGCGACCGAGGGTGGATTGATGGACATGGATTACGAAGGCGCTGCCGAGATC
GAACGCGCATGGCGTGAGGGACTGACTCCCGACCCGCTGCTCACCGTGTCCGAATGGTCG
GATCGCCACCGGATGCTTTCCAGCAAGGCGTCCGCCGAGCCCGGGCGCTGGCGTACCAGC
CGCACGCCTTACCTGAAAGCCATCATGGACTGCCTGTCGCCGACCTCGCCGGTCGAGCGT
GTGGTGTTCATGAAAGCGGCACAGCTTGGCGCGACCGAGATGGGATCGAACTGGATCGGC
TACGTGATCCACCACGCGCCGGGCCCGATGATGGCGGTGTGGCCAACAGTAGAGATGGCC
AAGCGCAACTCCAAGCAGCGGATTGATCCGCTGATCGAAGAGTCATCGGCATTGGCCGAA
CTGATTGCACCGGCGCGCAGCCGGGATTCCGGCAACACCATCCTGGCCAAGGAGTTCCGG
GGTGGCGTGCTGGTGATGACTGGGGCCAACAGCGCGGTCGGACTGCGCTCGATGCCGGTG
CGGTATCTGTTTCTCGACGAGGTCGACGGCTATCCGTTGGACGTTGAGGGTGAAGGGGAT
GCGATCTCGCTGGCCGAGGCGCGTACACGCACCTTCGCGCGGCGCAAGATCTTCATCGTC
TCGACGCCGACGATCTCAGGGGCATCGGCTATCGAGCGCGAGTACGAGGCCAGTGACCAA
CGTCGCTACTTTGTGCCGTGTCCGCATTGCTCCCACCGTCAGTGGCTGCGTTTCGAGCAG
CTGCGTTGGGACAGAGGGCAACCGGAGACCGCCGCCTACATCTGCGAGTCATGTGACACC
GCGATTGCCGAGCACCACAAGACGTGGATGCTGGAGCACGGCGAGTGGCGCGCGATGATC
ACCGATGGCGCGGGTAAGACGGCAGGCTTCCACCTGTCGTCGCTGTACAGCCCGGTTGGC
TGGCGTTCGTGGCGAGAGATCGCCGCTGCGTGGGAAGCCGCCGTCAGTAAAGAGTCGGGA
TCGGCCGCCGCCATCAAGACCTTCAAGAACACCGAGTTGGGTGAAACCTGGGTCGAGGAA
GGCGAAGCGCCGGACTGGCAACGACTGGTCGAACGCCGCGAGGACTACCGCGTCGGCAGC
GTGCCGCAAGGCGGTCTGCTCTTGGTCGGCGCGGCCGGCGTGCAGAAAGATCGCATCGAG
GCGTCGGTCTGGGCCTTTGGGCGCGGCAAGGAGTCCTGGCTGGTTGAGCACCGCGTGCTG
ATGGGTGACACCGCCCGCGACGCGGTATGGAAGCGCCTTGCTGAAATGCTGGCCGAAACC
TGGACACACGCCTCCGGCGCGGCGATGCCGCTGGTGCGTTTTGCCTTGGATACCGGCTTT
GCGACGCAGGAGGCCTACGCCTTTGTGCGGGCTTGCCGCGATTCGCGTGTGATGGCGGTC
AAGGGGGTACCTCGTGGTGCAGCCTTGATCGGCACGCCGACCGCCATCGATGTCTCGCAG
GGTGGAAAGAAGCTGCGCCGGGGCATCAAGGTGTACTCGGTGGCGGTCAGCATCGCCAAG
CTCGAGTTCTACAACAACCTGCGCAAGAGCGCCGATGTTGGCGAGGACGGATTGACCACG
GTGTTCCCGGCCGGGTTCGTCCATCTGCCCAAGATCGATGCTGAGTTCATCCAGCAACTC
TGCGCGGAACAACTGATCACCCGCCGCGACCGCAACGGCTTCCCGGTGCGTGAGTGGCAA
AAGATGCGTGAGCGCAATGAGGCGCTCGACTGCTACGTCTACGCCCGCGCGGCTGCATCG
GCGGCGGGACTGGATCGCTTCGAGGAACGCCACTGGCGGGAACTGGAGCGACAACTGGGG
CTGTCTAGTCCGCCAGCCCTTGAAACACCTACTGAATCGATCAACGAGGCCACCCAACGC
GGTGGCCTCGCTGTTTCTGGCAACCGTAACACCGGTCGGCGCGTGATCAAAAGCCGCTGG
CTGTCCTGACACATCAAGGAGAAAACATGAGTCTTGCTACCCGTATCGAAAGCCTGGTCA
TCCGCGTCGCGCAGGAGTTCAACGACGTCCGCGCCAAGGCAGGCAACCTGGCCAACCTCA
CCACCACCGACAAGTCGAATCTGGTCGCGGCCATCAACGAACTGAAAGCCGCCGTGGTGT
CGTCGGCGGTGATCGACGATGCGCACGTCGCGGCCACGACCACTTACTCGTCCAACAAGA
TCGTCTCACTGCTCGATGCGCTCAAGACCGAGATCTTGGGCGGTGCCGATGCCGCGTACG
ACACGCTGGTGGAAATCCAGCAACTGCTGCAGAACGGCACCAGTGGTCTGGATGCGCTGC
TCGCCGCCGTCAACAACCGCGTGCGCTTCGATGCGGCGCAGTCGCTGACCGTGGCCGAGC
AACTTCAGGCACGCAGCAACATCGGTGCCGTCGCGACCAGTGATGTCGGCAACACCGACA
CTGACTTCGTCGCGGTCTTTGTGGGTGCGCTGGTCTGATGAGCCTCGCATCGCGCATCAG
TGCGCTGGCCAGCCGCGTCGGGCTCGAGGTCAAGACTAAGATCGACGCCACCCACCCCGG
CGTGGCCCGGGCGTGGGTGTGTTTCGGCTATGTCGGCACGCAGGTCGTCGTGCGTGCATC
GCACAACGTGGCCAGCGTGACCCGGACGGCGGCGGGTCGCTACCGCGTGACCTTCGCCGT
TGCCATGCCCGACGCCAACTATTGCTGGACGGCGCTTGCCCGCAGCAGCACCAACAGCGG
CACGCAGCGCATCGCCATCGTGCGATCCAGCTCCGACCAGAAAACCGCCCAGTACGTCGA
CGTCAGTTGCGCCACCACGGCCGCATCGTTCGACGACTCCACCGAAATCAACCTCACGGT
GTACCGCTGATGGCCTACACACAAGCACATCTCGACGCACTGGAAGCTGCGCTGGTCAAG
GGCGAAAAGCGCGTGACCTTTGGCGACAAGACCGTCGAGTACCGCAGCGTCGATGAACTC
CAGGCCGCCATTGCGGCTGTCAAGCGCGACATCTTCGAGCAGGCCGTGGATACCGGGCTG
TGGCCCGGTGCGCCACGCCAGATCCGGGTCACCACCGGCAAAGGGTTCTGAACATGCAAT
GGTTTGACCGAATGCGCAGGCGCGTCGGCATGCGTCTGCTTGGCGGCACCCCGTTCTATG
ACGGTATCGGTGGCGGCCGTCGCGCATTGGCGTGGCAGGTCGGCAATCCAGGCGCAGTCG
CAGCACTGGCGTTCACCCAGAACGAATTGCGCGCGAAGAGCCGCGATCTGGTACGCCGCA
ATGCCTGGGCAGCGGCAGGCGTTGAAGCCTTTGTCTCGAACGCCATCGGTACTGGCATCA
AGCCGCAGAGCATGCTGGCCGATCAGTCCTTGCGCGAAGCGATCCACAGCCTGTGGTGGG
ACTGGTGCGAGGAAGCCGATGCCGCCGGACTGACCGATTTCTACGGCCTGCAGGCCTTGG
CCTGTCGCGCCATGCTCGAAGGCGGGGAATGTCTGGTGCGGCTGCGCTATCGCCGTCCGG
AGGATGGCCTGCCGGTAGGCCTGCAATTGCAGTTGCTCGAACCCGAACACCTGCCAGCCA
CGCTGAATCAGGAATTGGCTTCGGGAAATGTAATCCGTGCGGGCATCGAATTCGACAAGC
TCGGACGGCGGGTGGCCTACCACCTGTATCGCTCACACCCGGGTGATGGCTCACTGGCTC
CGATGTCGGGCACTGGTGGCGTGGTGGGCGGTCTCGACACAGTGCGTGTCCCGGCCAGCG
AAATCATTCACCTGTTTCGTCCCTTGCGGCCCGGACAGATCCGGGGCGAACCGTGGCTGG
CGCGCGCACTGGTCAAGCTCAACGAACTCGACCAGTACGACGACGCCGAGCTCGTGCGCA
AGAAAACCGCCGCGATGTTCGCGGGCTTCATCACGCGCCTGTCACCTGAGGACAACCTGA
TGGGTGAAGGCTTGCCGGATGCCAGCGGTGCGGCATTGGCCGGGCTGGAGCCGGGCACGA
TGCAGATCCTGGAGCCCGGCGAGGACGTGAAGTTCAGTCAGCCCGCCGACGTTGGCGCGA
GCTACGCCGAATTCCTGCGCATGCAGTTCCGGGCGGTGGCAGCGGCGATGGGCATCACCT
ACGAGATGCTGACCGGCGACCTGACGCAAGTGAACTATTCGTCGATCCGGGCCGGGCTGC
TGGAGTTTCGCCGCCGCTGTGAGGCCATCCAGCACGGCGTGATCGTCCACCAGCTGTGCC
GCCCGATCTGGCGTGCCTGGATGGAGCAGGCGCTACTTGAAGGCGCGCTGGCGCTGCCGC
AGTTCACCGAGAAGAAGCGCGACTACTTCGCGGCCAAATGGATTCCACAGGGTTGGCAGT
GGGTCGATCCCAAGAAGGAATTCGACGCGATGCTGACCGCCATTCGCGCCGGGCTGCTGT
CTCGCTCGGAAGCCATCTCGGCCTTCGGCTACGACGCCGAGGACATCGACCGCGAGATCG
CCGCCGACAACCAGCGTGCCGATGAGCTCGGTCTGGTCTTTGACTCCGACCCGCGCCACG
ACAAAGCGCCCCAACCATCGGCATCGGGCGCTCCCATAAATGCGGCCGCCACAGTGGCCG
TGCCGCAAGACCAACAGGACAACTGACATGCAACTCGTTCATCTGGCGTCCCGCCTCTAC
GGGACGCCGCTCCTCATTGCGCGTCCCAAACTCGACGTGATCCTCTCCGTGCTGGGTTCC
CGCATCGGCTTGCCCGATCTGGACATGGCGATGCCGCTGCCCATGCCGCGCCAGAACGCC
ACATCGGGTCAGGCGGGCATTGCCGTCATCCCGGTGGTCGGCACGCTGGTCAGACGTTCG
ATGGGTATCGAAGCCGCCTCTGGCCTGATGTCCTACGGCGAGATCGAAGCCCGGCTGGAC
GCCGCGCTGGCCGACCCACAGGTGGCGGGCATCCTGCTCGATCTGGACTCGCCCGGCGGC
GAGGCCTCGGGCGTGTTCGAACTGGCCGAGCGCATCCGCGCCGCCAGCACCATCAAGCCG
ATCTGGGCGCACGCCAACGATGCCGCGTACTCGGCGGCTTTTGCCATCGCGGCGGCATGC
CAGCGCCTGACGCTGTCGCAGACCGCTGGCGTCGGGTCGATTGGCGTGATCGCGCTGCAC
GTCGACCAGTCGGTGAAGGACGCCAAGGACGGCCTGAACTACACCGCAGTCTTCGCGGGC
AGCCACAAGAACGACTTCTCCCCGCACGAGCCACTTACCCCCCAGGCCACCACCGCGTTG
CAGACCGAGGTGGATCGCCTCTACGACATCTTCGTGAATCAGGTCGGGCAGATGCGCGGC
CTCGACCCGGATGCCGTGCGCGCCACCGAGGCGGCTCTCTTCTACGGCGAGCAGGCGGTG
GCAGCAGGCCTCGCCGACGCAGTGATGCCGCTCGAACAGGTGATGACCGAGTTCACCGAC
GCGTTGGCGGCCAAGCAGCGGCTGGCGCAGCCCGGCGTGGCCCGTGCGTCGCCCCGAAGT
CTGTCCACGCAGCCCATCGCAACCCCGTCCCAAAGCAAACCTCTCACCCTGGAGAACACC
ATGACCGACCCCAAAAACGACCACGACAACCCAAACGATCCGACCGACACCGACCCGCAG
GGCGACCAGCCGCAGACCGACAGCGATCCGCAACCGACGCCTGCCGCCCAAGCAGCACTG
GCGCAGTCCTTCGCCAGTGGGCGCGGCCAAGCACAGGCCATTGCAGAGATGTGTCTGATC
GCGGGCCAGTCCCAACGCACGGCGGAATTCCTCGCAGCAGGCTTCTCGGAAGCGCAGGTG
CGCCGCGCCTTGCTGGATGCCCGTGCCGACCAACCCGAAATCGCCTCGCGCATCACCGCC
GATGCAGGAACCAGTCAGCGCCCGGAAAACAGTCCAGTGGTCGCTGCCGTCAAGAAACTC
ACCGCCAAGGAGTAAGCCATGCCCACTGTCTCTCAACCCAAGAACCTCGGTGACCTGTTG
AAGTACGAAGCGCCGAATCTCTACTCGCGTGACCAGGACACCGTCGCTGCCGCGCAGAAC
CTGTCGCTGGGCACCGTGGTGGGCCGCGAAACGGCCACGGCCAAGCTCAAGGCCCTCGAC
CCGAGCGCCACGGACGGTACGGAAATCGCCGTTGGCGTGCTCGGCAACGACGTCGATGCG
ATGCTGATCGACCGCGAGGACGCGATCTTGATCGCCCGCCACGCCATCGTCGCGCGCGGC
GCATTGGTCTGGCCGACCGGTCTCACGGTTGCGCAGAAGGCAACTGCCGTTGCCCAACTC
ACCGCCCTTGGGGTGCTGGTGCGCGATAGCGCCTGATCCCGTCCCAACGATCCATCTCAC
TCCCCCGAAAACCCGCCACTGGCGGGTTTCGTCATTTCTGGAGATCCCAAATGCAGAACC
CTTTTGAAAACCCCGGCTTCTCGATGGCCAGCCTGACGGCCGCCATCAACCTCCTGCCCA
ACCGCTACGGGCGGCTGGAGCAACTCAACCTGTTTCCGGCCAAGCCGGTGCGCACTAGGC
AGATCATCGTCGAGGAGTACGCCGGTCGTCTGAACCTGCTGCCCACCCGCGCGCCCGGTT
CACCCGGCACCGTCGGTGAACGTGGAAAGCGCAACCTGCGTTCCTTCGTGATCCCGCACA
TCCCGCACGACGACGTGGTGCTGCCGGAAGAAGTGCAAGGCCTGCGCGCCTTTGGTTCCG
AAACTGAGATGGAAGCCATTGGCGGTGTCATGGCCCGTCATCTGGAGACCATGCGCAACA
AGCACGCGATCACCCTGGAGCACCTACGCATGGGCGCACTCAAGGGCAAGATCCTCGATG
CCGACGGCAGTGAGCTGGTCGATCTGTTCGACGAGTTCGACATCACCGCGCAATCAGTGT
CCTTCGAGTTTTCGACGGCGGCCGACAACGGGCAAATCAAGAGTGCCTGCCTGGAGCTGC
TTGGGCTCATGGAAGATGGGCTCACGGGCGAGTTTTCGACCGGCGTGCATGTGTTGTGCT
CGACCGAGTTCTTCCGGGCGCTGACCACCCACAAGGAGGTCAAGACCGCTTACCAGAACT
GGCAACAGGGCGCGGTGCTGATCAACGACATGCGCTCGGGCTTCAGCTATAGCGGCATCA
CCTTCGAGGAATACCGGGGTCAGGCGTCCTTTGTGCAGGCCGACGGCACGCTGGGGTCGC
GCCGCTTCATCGCTGCCGGTGAAGCCCATGCATTCCCGGTCGGCACGGTGGACACCTTCG
CGACTTACTTCGCGCCAGCGGACTTCAACGAGACCGTGAACACCATCGGCCAGCCGCTGT
ATGCCAAGCAGGAGCCGCGCAAATTCGACCGGGGCACTGATCTGCATACGCAATCGAACC
CACTGCCGATGTGCCATCGCCCGGGCGTGCTGATCAAGCTGATCTCTGCCTGATGGACGT
CGCGACGCTGTACGAAGCAGCACGCAATGCCGGATTGCTCACCGTCGTCACGGTGGCGGG
CAACACGGTGCACTGCGCCTTCCTCGCTCCGGACGAAACCGTGCTGGATGGCTTCGCACT
GTCGCGGGACTACCAGATCGACTACCCGGCGTCCTGGTTGACGCTGGCTGCCGGGGACAC
GGTCAAGGTGGCAGGCAACACCTATCAGGTGCGCGACGTACGTGCCATCGGCGACGGCAC
CGAGCGTCGCGCCTCGCTCTCCCAACTCTGAGGAACGCCCCATGAACTCCGTCCGCGAGC
GCGTCTTGCGGGAGATCGTCACGCGCCTGGCATCTGCGATTGCCCCGATCCCGGTGCTGC
GCATGCCTGCCGTGCCGGTCACCCGCGAGGCCAGTCCAGCGCTGCTGCTGTTCGTTGATG
GCGACAGCATCACAGCCCACGCCAACCACCTCGTCGACCGGCTGCTGATCGTCCGGCTTG
CCGTGGTGGCACGCGGAGCGGATGCCTTCGACGTGGCCGACCAGGCCCTGGTCGCGGCCC
ACGCGGCAATGCTCGCCGACCCGAATCTGGGCGGTCTGGCCATCGCCGTGCGCGAGATCG
ACTGCGAATGGGAGTTCGACGACGCCGATGCCGGGGCCGTCGCGCTGCCTGCCCGCTACG
AGATCCGCTACCGCACCCACGCCATCGACCTCACCCAAACAGGATGAACACCTTATGCAA
ACCCTCTCCATCGAACTACTGAAACCCCACACCCACGCAGGCAAGCGCCTCGCCGTGGGT
GAACGCCTTGATCTGAATGACGCCAGCGCCCGTTGGCTGATCGCGCAAGGCACGGCCAAA
GCGGCCATCCCCGCCACCGATTCCAAACCCACCCGCCGTGATGCTACGTCCGGTGTTTCC
ACAACTGCAGCCACCCAAGGAGACTGAACATGGCTTACTTTTCCGGACAAGGCCGCGTCT
ACATCGGCGCACGTGATGAACTCGGCAACCCTGCTGGGCTGACCTTCGTTGGCAACGTGC
CCGAGCTGAAGGTGTCGCTGTCGGTGGACACCATCGAGCACCAGGAAGCGCAGTCGGGTC
AGCGCTTAACCGACCTGCAACTCATCAAGACCAAGAAAGGCGAGTTCGCCTGCACGCTGG
AGGAACTGATCGCCACCAACCTGGCGCTCGCGCTCTACGGCACCACGACCACGATCACCC
CTGGTACGGTGACTGGCGAAGCATTGCCCCTCCCGGTCACGCCGGGCAGTCTGTACCCGC
TGGCCATGCAGAACGTGTCCGCCGTGCAGATTCAGGACTCCGATGCCACGCCCAAGACGC
TCCCGGCCAGCCAATACAGCGTCAATGCGAAGCACGGTTCGCTGGTAGTGCTCGATGCCA
CGTCGGGTGGCCCCTACACCGAGCCGTTCACAGTCGATTACGCCTATGGCGCGGCGCAGA
GCACGGCGATGTTCACCCAGCCCTTGCCCGAGCGCTGGATTCGCTTCGAGGGGCTCAACA
CCGCCGACGGCAACCGCGAGGTGGTGATCGACCTCTACCGCGTGGCCATTAACCCAGCCA
AGGAGCTCTCGATCATCACGGACGAACTGCTCAAGTTCGAGCTGTCGGGCCAAGTGCTGG
CGGATCTGACCAAGCCGGTCGGTGGTGATCTCGGTCAGTTCGGCCGTCTGGTACTGCTGT
GATGGACGGCTTCAAGACCTTCCCCCCTGAGCCTGTGGTCGTGACGCTGTCCGGTACGGC
GCTGGAATTGACGCCGATCCGGCTGGGCGAATTGCCACGGTTGCTAGCCGTGGTGCGCCC
GCTGGCCGAGGAAATCACCAGCGATCCGGACTGGATGGCGCTGCTAGGGCGGCATGGCGA
TGCCGTGCTCGACCTGCTGGCGATTACCACCCGGCGTGAACGCGCGTGGATCAACGACCT
TCAGCTTGCGGACGCCGTGCAACTGGCCGCCGCTGTGTTCGAGGTGAACGCGGATTTTTT
CGTGGCGCACGTCGTACCGAGCATTCAGGGCGCAGCCCAGCGACTCGCGCCGACGCTGCG
CTCACTGACGAACTCGGGTGGGACGCTGCCGTCGCCCGCCTGATCCGCGCCGGTCACCGC
CTCGGTGACTTGATGGGCTACACACTCCCCCAAGCGCAAGCCTTTCTGGATGCCGACGGA
CAGATCGAGCGGCAGCAACTGGCCCAGCTGCTCGGCATTCATGCCGTGGCAGCGCAGGGC
GAGAAGCGGGGCATCGAACAACTGCAACGCGATCTTCTGAAGGACTGAGCCATGCGTCTC
TCGCTCACCACCACCGGCTTGCTGGACCCGCGCCAGTTGGCAGCGTGGAGCACAGAGCGG
CGTCGTGCCATCCACACCGCCGTCGCCAAGGGCATGCAATCGGGCGGGCGTGAAGTGCGT
GATGCGGCGCGATCCGAGATGCGCAGTGCCTTCACCGTCAAACGCAACAGCTTCATCTCC
TCGATGGGCGTGAAGGTGTTCGACAAGAAGTCGGAGCAACTGCCCGCCTTGCTGGTGGGC
AGCAAGATTCCGTGGCTCGGCCTGCACGAAAAAGGCGGCACGGTGAGTGGCAACCTGCTG
ATCCCACTGTTGCCCGGGCGCATCGGTCCGAAACGCTTCAGGGCCGTCATCGATGGCCTG
ATGCGTTCGGGTAATGCCTTCTTCATCGAGAAGAACGGTCGCGTGCTGCTGATGGCCGAG
AACATCAAAGAGAACGCCGGGCTGCTGGGCCGCTTCAAACGGGCCGAGCGTGGTCGTACC
GGGGCCAAGCAGATCAAGCGTGGCCAGGAGATTCCCATCGCCGTGCTGGTCAAGCGCGTC
GATCTCAAACGGCGGCTGAATCTGGCGGGTGGCGTGCAACGCGCACTGCCTGCCTTGGCT
CGGGCGATTCAACAAGAACTGGACAAAGTCTGATGGCAAGCAACCGTGCCCAAATCCTGA
TCAGCGCCGTCGACCAGACCAAGACCGCCTTCGACTCGATCAAGCGGGGCTTGGGTGGCA
TCACCGATACGGCCAAGAGCGTCAACGGCGTGCTGGCCAATCTCGGCGTGGCCGTGTCGG
TTGCGGGTCTGACCGCGATGGTGAAATCGGCCATCGACACTGGCGATGCACTGGATGAGA
TGTCGCAACGTGTCGGTGTCAGTGTCGAAACCCTGTCGGTATGGAAACCGGCAGCCGAGC
AGTCAGGCGTCTCCGGCGAGTCCTTCGAGAAGGGCCTGCGCAAGCTGTCCACCACGATGC
TGGAAGCCGCGACCGGGTCGGAAGATGCCGCTCGCGGATTTTCTGCGGTGGGCGTCGAGT
TCAAGAACCAGGACGGCACCCTGCGTGCCACCGATCAGGTGCTACTGGATCTGGCCGAGC
GCTTCAAGGCCATGCCCGATGGTGCGGAGAAGACTGCGCTGGCAGTGCAACTGTTCGGCA
AGTCAGGAGCGGAGCTGATCCCGTTTCTGAATCAGGGGCGCGACGGCATCAATGAGCTGG
CTGCCGAGATGCAGGCGCTCGGCGTGCAGATGAGCAGTGAGACTGCAGCACAGGCTGGCA
ACTTCAACGATGCGCTCGACAAGCTTAAGCTGGCCACCACCAGCATCGGCAACCAGATCA
TCGCCTCCTTGCTGCCCGCCCTGAACGACATGGCCGGTGGCATGGTCGAGTCTGCAAAGC
AAGGCGGCACATTGCGCGCGATCCTGGATGGCGTGGTGCTGGTGCTCAAGACCTTGGCGC
TCGGTGCCGCCACGGTTGGCAAGGCCTTTGTCGCCTTGGGCGAAGCCATCGGTGCCGGTG
TTGCGGCGGCGGTCGAAGCGCTCAAGGGCAACACCGACGGAGCGAAGGCCATCATTGCCG
ACCTCAAAGGCAATCTGGTCAAACGGCTGGATGAACTGGCGTCCTTCCGTGACAGCCTGT
TCGACCCCAAGCCCATCGAGGTCAAGGCACCCAAGATCCAGGCCGATCCAGAACTGCTGC
AGCGCCTGACCAAACCCAAGGCCGTCAAGCCAGTGCAGGACACGACCGGCGCGCAGACCA
CGCTGATGAAAGCGCAGCTGGACGCCGAGTTTGCGCTGCTCAAGGACGGACTGGCGCGGC
AGCAAACTGCGCTGGACGCTGCGCTCGAAGACCGTCTGGTCTCTGTGCGCGACTACTACA
CGCAGAAGACGGCCATCGAGCAGCGCGAGGTCGATGCCGAGATCGCCCGCAAGCAGCAGG
AATTGGCCCGCAGTCAGCAAGTCGCCTCCACGGGCAAATCGGAAAACGACCGCCTGCGCG
CCAAGGCCGAGGTCGCCAAAGCGGAAGCCGACCTCATCACACTCAACAACCGGCGCACGG
ACATCGAGCAAGCCAACGCCCGCAAGGCGGCACAAGCCGAGCGGGAACTGGCTGATGCCT
TGGCGCAGGCGCGTGAGGAACTGGCGCAGATCACCGGTACGGCCACAGATGCCGACCGGC
AGGCTGCCATTGAGCGCAGCTACCGCGACCTGCGGGCGCGACTGGCCGCCGAAAGCGATG
CCGACGGCGTGTCACTCGTTGACCGGCTGATCAACGTGAAGGCCGCACAGGCCAATCTGG
CGGCGCTCGAAGCCCAATGGCGGCAGGTCACTGAGCGTCTGCGCAATGCGCAGGAGGGCA
TTCAGACCCAGCAGCAGGCTGGGCTACTAACCGAAACACAGGCGCGCCAGCAGATCGTGG
CCTTGCAACAGCAATCAGCCACAGAGATGGAGCGCCTGTTGCCGACCATGCAGCAAGCTG
CGCAGGCCATCGGGCCGGATGCTGTGATTCGCGTGCAGGCGTGGCGCAACGAGCTGGATC
GCACCAAGCTCACCGTCGATGAAATGGCACCGCTGTGGAACCGCATCGGTGAGAGCTTCG
GCGGTGCGCTCAACGGGATGATCACCGGCGCGCAGACCTGGCGCAGTGCCTTGGCGAGCA
TCTTCCAGCAGGTGGCCGACGCCTTCCTGCAGCAGATCGTGATCCAGCCGTTCCAGCAGT
GGATCGCCATGCAGGCTCGGATGCTGGCGCTCAAGCTCGGTTTCATTCAGCAGGAGCAGA
CCGTCGATGCTGCGGCCAGCGCCGCCAAGGTCGCCCAAATGACCACCGAAACCACCGCCG
TGGTGTCGATGGATGCCGCCAAGGCGGGAGCCGGGGCAGCGGCGTCTCAGGCTTCCATTC
CCTACGTCGGGCCTGCGCTGGCTGTGGCCGCGATGGTAGCCATGGTCGCCGCCGTGATGG
CGCTCTTGGGTGGCATCAAGAAGTTCGCGGGCGGCGGACTGGTCTCCGGGCCGGGCAGCG
CCACCTCGGATTCGATCCCGGCGCGTCTGTCGGCAGGCGAGTACGTGGTGCGGGCGGCCG
CTGTGCGCCAGGTCGGCGTGGCTTTCCTCGACTCGCTCAACGGCTTGTCGGCAGGCCCGC
GCTTCAAAGGTGGTGAGCTGGCCTTTGCTGCCGGTGGTCTGGTGCCGGAAGTGAAAGTGC
CACCCGCGCAGCCGCAGATGAATCAGGCGGTGCGCATCGTCAACGCGGTCGATCCGGGCG
TGACGCACGACCACCTGCAGTCGCCTGCCGGAGAGAAAGTCATCGTCAACATCATCGGGC
GCAATGCACGGGCCATCCGTGCGGCGCTGCAAGGGTAAATCTCATGGCACTTCTGTTCAT
CGACGGTTTCGATCACTATGACCCGCAGGCCGTGGACAGCTTTGGCGCTCCGTGGCTTGC
GCGTGGCAAAGCGGCGTATCTGTCACCGCAGGCCATCCGCATCAATGGCCGTCGCCCGTC
CTCCTATGCCCTGCGTTTGCCGGAAGGCTCGGGTGGTGGCTACGTCAAGAACCTCGACGC
CACCAAGACCAGCCTGATCGTCGGTGCGGCCATTCGCGTGGTGCCGTACGAGAACACCTA
TACCGAACCCTTGCTGCTCGGCGTGCGCGATACCAACTCGCAGGTCGCACATTTGGTGAA
GATCGGCGAGGACGGGCGGCTCAAGCTCTACCGCTGGCAATACGGCTATGACCAGTTGAT
CTCTGTCTCAGTCGCCAGCGCTCCGGCGCGCGGCTGGCACTACATCGAGTTGCAGGTCAC
GCAAGGCACCAGCAACGGCATTCTGTCAGTGCGTATCAACGGAATCCTGGCCATCCAGAT
GACGGCGCAGAACACCATTCAAGGTGGTGGCCAACTGCTTACGGCATTCGTGGGCGCAGT
GCCCGGCCAGAACTGCCCGCTCACCATCGACGTCGACGACTTCTACATCGCCGACACCAG
CGGCACGATCAACAACACCTTCCTCGGTGATGTGCGCGTCGATGCCTTGCAGGCACAGGC
CGATGGCAGCCTGAACCAGTGGACAACCAGTCCGGTCGGCACCGCTGCCTGGGAAGCCGT
GAGTGACGAAGACGAGGCTACGGCAATCAGTGCGCCCAGCGTGGGGCTGCGTCAGTCCTT
CGATGTCGAGCCGCTGCCGGTGATGGCCACGCCCGCCATCTACGGCGTGCAACTGACGAT
GCTGGCACGCAAGACCGACGCCGGTCTGGGTAAGGTCAAAGGCCTCGTGGTCAGTGGTGC
GCAGAGCGCCGTCAGTACCGACATCATTCTGCAGGAGCAACTGGCCTGGCAGAGCACGCT
GTTCGAGCGCAACCCGAACGGCAACTTGCAGTGGACGGAGGCCGCGTTCAATGCCGCTGA
GTTCGGCGTGGAGTCGGCATGACGGATCGCATCATCGTTCAAGACATCGCGGAGGTTTCC
AGCAAACCGACGCCTGGAAGCGAACTGCCCGCCTTCCAAGGTGAAGTGCTCTCGCGCGCC
ACCTTCGGGGCGAGCGCAGCCAGCTTCACGCCGGAAACAGCTGTCGCTCCGCTGCCGCCC
AATCTGGCGGCCAGCCTGCTGGCGGAATCCTTGGCAGGCCCCTGGCCACCCATCGATTCA
CCGACATTCTTGGTCGAAGTGCTGCGCCGAGATACGGCCTCAAGCGCCATCGTCACCACT
GGTATGGATACCTTTGGCGACCAGCCGTGGCCGGATGCGCAACGCGGCGTGTTTGCCTTC
CGCCACGATTGGATGGAGCCCCTCGTCGAACGGTTGGAGTGGCAGACCAGCGTCACGCGG
CTGGCCAGCGGCAACGAATCCCGGCAGGCGCGCCGACGCGTTCCCCGGCGTTGGCTCACC
TACAAGGTGGGTAACGCTCGCCAGACCGATGCCCTGGTGGCTGACTGGCTGGCCGATCAT
CTCGGTCAAATGGCGCTGTGGCCGCTGCCGCAGTACGCGGTTCACCTGACCGAGTCCTGC
GAACGTGGCGCACTGGCACTCAATGTGACGGAGGCTGACGGGCGACAGTTCGGGCCGATC
TCAGCGAATGTGCGCCTGACCTACGACGGGGTACAGGGCTGGCAGGAAATTGAGGGCAAT
GGTCGCTGGATTTTGATCATCGCCGCCGACGGCTGGCAGATCGCGCAACTCAGCGATGTG
GAAAGCGACCTGCTGTGGCTGATGGAACCTTTGGCACGCGCCGCAGCCGTAGGCAGCACC
GTCATGCCCTTGGTGTGGGGCAAGGCCATCGACCCGGCCGATCTCACGCAGTGGGTGCCG
GGCATGGTCGGCGGCAACATTCCCACGCAGATCCAGTCTGCACCATTGCCCGACCAGGAT
GTCCTGGATGACCCATGGCTCGACGAGATCCCGATCTGGCCGGATGGCAACTGGCGTGAC
GATCCGACGGCCGCCGCGCAAGCGACGATCACCCGCCAGGACTTTTCGCCTGCAGATCCG
TGGGTGCGCCGGGACGATCCGTGGGCGACCACGACTTTGCAGCGGCGCTATCTGGCCAGC
TCACTTGATGAAATCGAAATCTGGCGGGCGCGGTTGTGGCGCACCCAAGGCCGTCTGGAA
GCCTTCTGGCTGCCCGATGGCTTGGCCCCGATCCTGTGGGTGACCGCAGAGGCCGATCCC
GAAGATGGCTTCCTGCGCGTGGATGGCAAAGACATCTCCGCGCGAATTTCGGATTTTTGG
CATCGCCCCGCCGCCTGCTTGATCGTGCACCCAGACGGCTATCGGCAGTACGCCCTGACG
GCGACCTGCCATCTGGATCAAGGCGGTGTGCTGGTGCTGCGCTCGGGTCTCGACGACTGG
GTGCCCGCAGGCAGCCGCGTCATTCGCCTCGTGCGCTGCCGCCTCGACCACGACGCAGTC
GATCTGTACTGGCACAGCCCGACGCTGCTGGAGATCACCTTGACCGCGCGCCAGTTGCCC
GAACCGCGCGGGAATGACCGTCAAACCTACGAGGGAGAGTAAGCACGATGAGCCAGAACC
CCTTGCTGGAAGTCGAGCTATACGCCTTCGCCAGCGACAGCGCGCAGTTCTATCTGACGC
CGCACGAATTCGACGTCGATCTGGACGGCAATCTGTACGCAAGCCTGCCCATCGAACGCA
ACGAACTGGCGCTGGGTGCTGAAGCTGCGAAGGCTGGGCTGGATCTGAAACTGCCGCCGA
ACTGTGATTTGGTGCGCCATCTGCTCGCCAACTCGCTGACCGGTGACACCACCTCGATCA
CCCTGCGCATCGGACGGCGTGACACTTGGGGCGACTACTGGTGGATCTCAGGTACGCGCT
GGATGGGCCGGGTGCTGGGCGTCGAAGTCGCTGACGATGTGGCTCGCGTTCGCTGCGAGT
CGGCGCAAGTCAGTTTGAAGCGCATCGGGTTGCGGCGGCTCTACAGCCGCAAGTGTTCCC
ACGTTCTGTATTCGGCAGCCTGCGGTGCGTCACCGATTGCTGTCAGCGCCTTCGTGAGCA
ACAGCTATGGCCGCAACGTCGATCTCGATGGCGGCACGCCCGGTAGCGTCAACGGTGGCT
TGGCCGGTGGTTGGCTGCAAACCCCGGAAGGTGCCCGCCACATGATCGTCAACGATTACG
GTGGCGGCGTGGAGTTGCTCTATCCGGTAGCCATTGAGGTCGGCACCGAAGTGCTGCTGA
CGGTCGGTTGCGACCACAGCACGGCCACGTGCGAGTCGCGCTTCGGCAACCTCGACAACT
ACGGCGGCTTTCCCGCCATCCCAAGCAAGAACCCGTTTTCGACCGGCGTGTTCTGAATCC
CTGGAGAAATCGCCATGTGGTACCTCGTCGTCATCGTGGTGGCGGCGCTGGTTTCGGTCG
CGCTCGCCCCGAAACCGCCCGAACCCAAACCGGCGTCCCTGTCCGACGTCGATGCCCCAA
CCGCAGAAGAAGGCCGACCGATTCCCGTCGTGTTCGGCACCGTGCTGCTGCGCGGCTCTA
ACGTCGTCTGGTACGGCGATCTGGAAGCCGATCCGATCAAGAAGAAAGGTGGCAAGAAAT
GACCACGCAGACCGTCATCACCATCGATCATGTGCGCGCCGTGGGCCTTTGCGTGAACGG
CACGCGCACATGGTTTGCGCGTCACGATCTGGACTTCCGCGCCTTTCTGCGGGATGGCTG
TGACGCCGACACCCTGCTGGCCACAGGCGATGCAATGGCGCAGCGGGTGGTCGAGCACGC
CCGCAATCAGTCCAGCCAGCGGGAGCAAGGCTGATGGGTGGCAGCAGCAAATCGCAGACC
GTCGGCTACCGCTACCGGATGGGGCTGCATCTAGCCCTGTGCCAAGGGCCGGTCGATGCC
GTGCAGGAAATCCAGATGGGCGACCGTACAGCGTGGGGTGATGCCGACCGTGCGCCGCTT
CCGAACGGGCATGGACTGACCAGTCTCTCCATCAACAAGCCCACCCTGTTTGGTGGTGAC
GAGCGTGAAGGCGGCGTGGTGGGCACCATCGATGTGCTGTCGGGCCATGCTGGTCAGGGG
CGTAACGACTATCTGATGAGTCGCCTTGGGCCAGCCATTCCGGCATTTCGGGGCGTGTTG
TCCTTGGTCGCACGCAAGATCCTGTTTGCGGCCAACAACCCGTACATCAAGCCTTGGGCT
GTGCGGGTGCGTCGCTTCAATGCCGGTTGGCATGACCATGCCTGGATGGGAGATTCCGAA
GTCCGCATCTGGGATGAGGACGAAGGACAGGAGATCAGCGTCGGCATGAATCCGGCGCAC
ATCCTGGTTCAGTGCCTCACCGATCCGCACTGGGGCATGGGCTATCCGCAGAGCACCATC
GGCTGGAGTTTCTGGAATGCGGCATGGGCTTTGTCGAGTGAGGGCTTCGGCCTCAATTTG
ATCTGGACGCGCCAGCAGCCCATCGAGAGCTTCATCGGCCAGGTCATCGACCACATCGGC
GGCATCCTCTACACCGATCCGGAGCAAGGCACGTTTGAGCTCAAGCTGCTGCGCGACGAC
TACTGGATCGATAGCCTGCCGCAGTTGGGCCCTGACGAAATCGTGCGGCTGGAACGCTTC
GAGCGCGCCCAGTGGGGCGAGCTACCCAATGAACTGACCGTGGTCTACACCGATTGGCAA
ACCGGCGGTGATGCGACGGTCACAGTCGAAAATCTTGCCACCATCCAGTTGCAAGGCGGC
GTGATCAATCAGCGCCGCGACTACCCAGGCGTCAACTACGGGCCACTCGCTGCCCGGCTG
GCCTTGCGTGACCTGCGCGCCTTGGGTTCGCCGCTGGCCCGGATGAGTCTGACGGTGGCA
CGCGACACGTTGGAGCGTGCGCCGCTGCCGGGTGATGTATTTCTGCTGAACTGGCCGCGC
TTGGGTGTGGATCAGATGGTGGTGCGCGTCACCGGCATCGACACCGGCACCTTGGGAGCG
GCCGAGTGGCGCATCGAAGCGATGGAGGATGTGTTCGGGATGAGCAATACCGTGCTGTCG
CCCCCGCCACCGCACGTCGAGGAGCCGACCATCGAACCTTTGCCGCCCGCCGTGGTGCTG
GCCGTCGAGGTGCCGTATTGGGAACTGGCCCGGCGCTTGTCGCGCGCAGAGCTGGCCTAC
CTGACCGACACGGACACCTATCTCGGTGCGTTGGCCGCCGCCGGTGGGACCGGGCAGTTG
AACTGGCAACTGGCCACCGGCGCATCTGGCGGCGACCTCGCAGTCGTTGTGGGCGAGGAC
TACGCGCCGCTGCTGGCGCTCGATGCAGCCTTGCCTGCCAGCGAAGCCGATGCCATTGGT
GTGCCGGTGACCGCCATCAGCCAACCAGAGAGGCTGGCCGAGGGTGACTACGCCTATCTG
GTGGATGCCAGTGGGGCGATTGCAGAGGCCGTCGCTGTCCTGGCCTTCGATGCTGCAAAC
GCAACCATCGATCTCGCACGCGGCGTGCTCGACACCACACCTCAGGCACATGCGTCTGGA
ACTTGGCTGATCGGTGTCGGCGAATGGCTGGCATCCGAAGGTGCGGAGCGCGCCCCGGGC
GAATCGGTGTTCGTGGGCGCGATTCCTCGCACGTCGACCGATCAGGGCGATCCTGTGCTG
GCCGCTAATGGGCAGCCGATGGTGCTGGCCGGTCGGCAGTCCTTGCCGTATCCACCCGGT
CGCATCCGTCTCAATGGCCAGACCGAGCCTGCCGTGGTGGCCGGTGATCTCGCCGTCGCG
TGGGTCCATCGCGACCGCACGCAGCAGACCGCCTATCTCGTGCAGCAAGACGAGGGCGAC
ATCGGGCCGGAACTGGGCGTGACCTACACGCTGCGTATCCGCAATCGCAACAACGTGCTG
GTTTGTACTGAGACGGGGTTGCTTGGCACCACTTACATCTGGACCGCAGCCGTGGCCGCG
CTGGATGCCGGTGCGCTGGGCGACCGCATCACGGTCGAGATCAGCGCCGAGCGCGATGGT
TTGAGTAGCTGGCAGCCGCAGGTCCGGGTCATGGATCGCGCGGGCTACGGCCTGCGCTGG
GGACAGTATTGGGGAGGTGTGTGATGGAAGCACGCATTGATGTTCATCTGCTCACCCTGA
ACGAGCCTGCCGAATGGCGGGAGGCCTGCATCGCCAGCCTCGAGGACGCACCGATCCAGT
TGCACGTTTTGCCGGGCATTCCGGGACGCATCGGTGAGGCACGCGCGGCAGGTTATGCGC
AAGGCACGCTGCCGCTGGTGTCCTTCGTCGATCCCGACGATCTGTACGAAGCCAGTGCCT
TCACACAACTGGCCGATGCGTTGGACGCCTGCCCGCAAGCCGTGATGGCCTACACCGACG
AAGCACTGACCGACGGAAACGGTCAGGACATCGCCGTGCGTCGTCTGGCCTACAGCCGTT
GGCAGCACGCCAACAGCGCCAGCCACGTTCACGGCCTGATCGTGATGCGCCGATCTGCCG
TGGAAGCCGTGCTCAAGGAAACCACCGACCTCAATAACTTTGCCGATTGGCTGCTGACCC
TGCTCGTGGCCAAACGTGGCGGCGTGCTGTACCTGCCCATCGTCGGGCGGCATTGGCGAC
AGCACCCGCAGCAAAGTCATCGCATCGGCGACCCGGAAGCAGTCCTGCGTATTCGCCAAG
CATCGAATCTTTGGAGATAACCCATGTCATCAATCGATCCAAACCTGGGGCTCAACTACG
GCTGGACGCTGGGCGAAAGCGGCTGGGACACCGGCATGGACGCCAACCTCAAGCGCTTGG
GGGCAGTGGTCGGACTGTCCGTGAAAGACCGCGACCTGACCACGCCACCGGCCAGTCCCG
CCAATGGCGACCGCTACCTCATTCCTGCCGCCGCCATCGGCGCGTGGGCTGGTAAGACCA
ACCAGATCGCCGTGCGCATCGCCGATGCCTGGGAGTACCACGTGCCCAAGATCGGCTGGC
TTTGTTTCATCGAGGACGAGGCCAAGCTCTCGGCCTACAAGCCTACCGGCTGGAGCGCAG
GCATCGCCATCTGATTTCCCATCTTTGTACCCACCGGAAACCCGCCCACGAGGCGGGTTT
CGCATTTTTGGAGACTGCTATGACCGAACCCGAACAACAACAGCCTGCGCTCGTCGAGAA
CATGCTCCTGCTGAGACGCGAGGACTTCGACGAACTGCTCGACCGCGCCGCTGAACGCGG
AGCCGAACGTGTCCTGACCCACCTTGGCCTGGAAAACGGCCATGCAGCGCGCGACATCCG
CGAATTGCGTGACCTGCTGGAAGCATGGCGCGATGCCCGCCGCACGGCTTGGCAGACTAC
CGTCAAGGTCATCACCACCGGCATCCTGGCCGCGCTGCTGGTCGGAGCCGCCATCAAGTT
GAAACTGATGGGAGGCCCACAATGATCGAGACCTTGCTCGGTGGCCTCCTCGGGGGGGCC
TTCCGTCTCGCACCTGAAGTCCTCAAGTGGCTCGATCGCAAAGGTGAGCGCGGCCATGAA
CTGGCGATGCAGGACAAGGCGCTGGAGTTCGAGAAAATTCGCGGCGCACAACGGATGTCG
GAAATCGGCGCGGGTGCCGACGCCACGTGGAATGTCGGAGCCATCGAGACCCTGCGCGAA
GCCGTTCGCTCCCAGGGCGAGAAAACCGGCGTGCGCTGGGCCGATGCACTGAGTTCCAGC
GTCCGCCCAGTCATCACCTACTGGTTCATGGCACTGTACTGCGCCGCCAAGACGGCAACA
GTCGCAGCCGCCGTAACAGGTGGCGCTGGCTGGGGCACGGCCATCCTGCATGCCTGGACG
GATGCAGATCAGGCGCTGTGGGCAGGTGTGCTGAACTTCTGGTTCCTCGGGCGCGTGTTT
GAACGGGTGCGGCCGTGATCGAAGTACCGAAGGCGGCTATCGAACTCGCAAAGCGCTTCG
AGGGATTCGAACGCAGGGTGAAGCGCGCTATCGAGATCACCGCCGTTCCCTATATCTGCC
CAGCAGGGTTCTGGACGATTGGGTACGGCCACCTCTGCGACCCCAAGCACCCACCGATTA
CGGAGACGGAAGCAGAGGTCTATCTGGCGCGCGATCTCCAATCGGCACTCGCTGCCACGC
TGCGCTACTGCCCGGTTTTGGCCACAGAACCCGAAGTGCGCCGAGCGGCCATCGTGGATT
TCACCTTCAACCTCGGCGCTGGGCGATTGCAGACATCGACGTTGCGACGGCGCGTCAATC
AGCGGGATTGGACTGCTGCGGGCCAGGAGCTGCGCCGGTGGGTCTATGGGGGCGGAAAGG
TGCTGCCCGGGCTGGTGACTCGGCGGGAAGCGGAGGTTGCTCTGCTTCTCTGACCTGCCG
ATTTACGCGCGGAAGATATCCACCTTCGTTTCAAGGCACTTGCGCAAGCTCAGATCATTC
GCGCCCACCTCGAACCAACCTCCGGGCTTCTGGAAGAAATCCAGCCCCCGGCCAATCTTG
ATCACCCAGCCGTTGTCGATACGAATCTCTCGATCGTGCATGTTCGGGTTCAACTTCACT
TCCAGCTCGACATCCAATTCCAGCAAGCTCTGCTTTAGCTCATCGAGCTTCTCGGCGATG
TCAGCCAACTGGGTCTTGTCGTCGTAGCCGGTGATCAGGCTGATCTTCTTCACGGTTCCA
GCCTTCAGCACTGTCTCGCAGAAGCGCACAAAGTTCTGAATCTGGTGCTGCAAGCGAATG
TATGGGTCCTCGATCACGACGGACTTCGCACCCTGCAGATACGGACCGATGATCGACTCA
TAGCTGTAACCGGTATCGCCATAGAGAATGGTAAAGTGCTGTTCCTTGAGTTCGACTAGT
GGCAGCGAAATTACAATAGGGGCCGGTGATATCGGTGCCGGCACTGCTGGAGATTCCGTA
GTAGCAGGCGCCGGTTGCTCAGTGGGTTGCACCGCAACCACCTCTGCAGGCTGCCCATCC
GCCTGATTCAAGCGACGGCGAGCTGGCTCCTGTGTTGCCGATGCATCCTTGGACTCAGGG
CAGAAGACCACCACCTCCTCACCGCTGGCCTTGAAGTAAGACAGATTGATCCGGGCAAAC
TCGTCATCCGGTTTGCGCTTGTTCATCTGCTCCTTGACGCGGCGGCGACACTCGGTCGCG
TAGGCCACGTACTCTTCGAACTCTTCGTCGGTCGGAGGCCCGTTCGGGTGCAGCACCTTC
AAGAACGCGCAGACGGTCTTCTTGATGCCTTTTTCGTCGCGTCCCTCAATGGCCTTGCCA
AGTCGGATGCGCTTGCTGACTTCCTCGTACCGGTTCGTGTGCTTGAACTGGTAGTGAAAG
GCCTCTGCCAAGTAGTCGGTGATGAATCCGTAGTTACTGGTCAGAAACTCGCTGCTGTTC
TTGGGCATCTCCCAGCCTGGGATATACGCGGCAAAACGGTCCATCACCGCCAAGTCGAGC
TCTGGTGGCAAGGGCTGAAACAGATCGTGCTCATTCGAGTTCACGACCTGCTGCACCGAT
ACATCAATGTTGCCGACAAAGCTCAGGCTGGCATCGGCGATCACTTCGGCCCCGCGCGAA
AAGCGCCCGTTCGCCATGAAGTCCTTCATGATCTGGATGGTGTCCGGATCGCGCACCTTG
ATCCCACCGACCTCGTCAAAGGCCACCGTGTCCCAAAATCCGACCAAACCTACCTTGCGG
CGCGCGTTGTTATAGAACAGCGTGGCCTTGGTCGCCTGGCCGCCCGAGATCAGTGTGGCG
TAGGGCGAAAACTCGCTGAAGAAATAGGACTTGCCAGTACCACGCGGACCCAACTCGATG
TAGTTGTAATTGGGCTCCACCAGCGCGGCAAGCCTGGCGATGAAATGCATCTGAACGCGT
TTCGAGAGTTTGCTGGGTTCCAAACCGACGGAACGCAGCACCGCTGCGATCCACTCATCG
CGAGTGAAGGCTGCTCGGCCTTCTGCGTAGCGGTCGAAGTCGAAGCGGGTCAGTTGGATC
GGGCGCAAGTCCTCGATGGAAAACGCGTAGTCGTCCTCATCGATGTCGTTGTGCGCCAAG
GTGACTTCGGCCCAAATGCCGCCTTCCAGCAACCTGTCGTTGTCGCGGTAGAACTTCTCA
CCAATCGCGATGCGTTGCGAGTTGAAGTTCTCCAGCGATGCCCAGTGGCGCTTCTCTTTC
TCGACGTAGCGAACGTGAACCTTGTCGATGAACCGGTGCTTGCCCTTGGTGGCGACCTTG
GACTGCGCCGCATTCGCCTCGTCCGGCCTCACATAATTTTCCTGCAGCGACGACAGCACG
GCCTCCATGCCGGCATCCATTTCTGCCTGGTCATTGCTGGCGCAATACTTAGCGAGCAGG
AACTCCAGGACGAACGTCGGGACATTGGTGCCTTTTTTGATTCGATGCAGCAGATCCTTA
CGAAGGACTTTGCCGTCGAAAGTGGCGTTTAGTTTTTGGTCGAGTTCGTCCATAGGGCTC
ATTCCGTATAGTCGGTTTCAAGCGCCAGATTGCTGTAGGCAGCCAGAGTCGTCGGGTTAA
GCGCCTTAACCGAGAACTTGCCTCTGAACTCATCATCCATCCGCAGCGCAATCTGTTTGC
GCTGGCCTGGCATCAGGGTCACGGTTCTGGTCGCAGGGTTCACATCCCCGCCTGGGCGCG
GCTCTCCCACCACATTGCCCTTGCTGTCTTGCGCTTCCAGCAAGATCTCCACGCTCATGT
CTTGCGAGAACATGTCGTCGGCCACCAGTATCACTTCGATGACCGGCAATCGCGTAGTTA
TTCGTTTGGCGCCGTTCTTGTAGCTCAGCTCCACCACCACCTTGCGCAATTCCGCATGGG
CGGCGGTATCCAGCCTGGCCACCAGCACGGGCACAACGGCCTCGGTCAGGGATGCCCCGC
CGTGGAAATACAGGTGCCCTGAGCGATAAGGAGCCATGCTGCGCGGTAGTGCCACTTGCG
TGAAATCACCGCGAATGCCGACCTTCTCAGCACTGACCACCAGGCTGTGACCATCCGCTG
TGCCGTCGCCCAGCATCATGCGGTCGTGGGCATTCACGGGCCATTTCCCCTGCGGTTTCA
CGCACACATCGCCAGCTTCTGCTTGCGCGTTCAGGAAGAAACCATGGTCTGTGACGATCA
CCGCTTCCTTGAAGCCCATACCACGCAGCTTGTGGAGTGCGACGCGAATCAGCTTCAGCG
TGCCCGGAATCAACCCGAGCGTCGTCTCGGGGTTGCTTTCCAGTTGGCTGTCGATTTCCG
TGGAGCGCAGCACCAGCAGATCGACTGTCTCTGCGATCTTGGGTTTGCCGCGAACAAAAT
CGTTGAGCGGCATCTCCGCGAAGCGGTCGCCATACTTCTTGCTCAGGACGCCCATTCGCT
GCGTGACATTGCTGACCGGCGCCCCTGCCAGCTTCGGCACCAGGGAATCGTTCTCAAGCT
CTAGGGTCAGACCCGTGCGAGCACCCGGCAGCAAGCTCGCCATGCCCACCAGAGTGATGG
TCGGTAGCTGCGCATAGGCCGCTTGCAGCTCGACGGGACCGTCTTCCGCCAGCAGTTTTT
CGAGGGCCACGCCCAACTCATAGCGCAGGGCGTCCACCATCAGGTAGGCCACCTTGCGCC
CGCTTTCCTTGAGGCGATCCGCCACCAGGCGATCAAATGCATCGGCATTGGCCAGGCGTC
CAGTGGGTGGCCAACCGGCGGTCTCGACGTGTTTCACAAACACGCCTTGAACCTTTTCCG
CCAGACGCCTATAGCGGGCGCGGGCCTGACTGATCACTTCATGCATCAGACCATGCGGGT
CAAGGAAGTCACCTGCCGCTTGCTCAAACTCGCGCTGCAAGCGATCTGCTTCACGCAGGC
TGCCCAGGTAGAAGTCGATCAGCTCCGCTTGCGAGCGGGCGTGATCCGGCAACTGGCGCT
CGAAATCATCGCAAGCCTCTACCAGGCTCAAACCAGACCGCACCAACTCCCACTGCGCCT
GGCTTTCGCCCTTGCCTAGCCATACCGAGCTCTTGTGGCGGGTCAGTACCCGGCGCGTGG
CATCGGTGTCGCCGCTGACAATGCCCTTGATCGCGGTGCGCAGGAAAGTTCGTTCCTCGA
AGGGGAAGGTGTCGCGCTCGCCCAGGTCCTCAATCGCCCCACAAAGATCGGTCAGATTGA
GTTCCACCTCGATGGCTTCTGCACGTTCGATGTACGCCGCGCGTGACTTCGGGTCGCTGC
GCAGACGGTCGCACACATCCTCGACGATAGGTCTGGCCTCCATCGGCGCATGCGGCACCC
CCTTCAGGGTGTCCGGCAGTGCGACTGGCAAATCAAACACGAATTCACTGAACAGCACGT
AGCGCCACAGCTCATCCGCCAGCGCGGACCACGTCTTGCCGCGCGTCTTCACGCTCAGAC
CCAAGGTAGCGCGGAGGAAGTCACGCGCTTCTTGCACCCAGCCTTCCTGCCCCTTGAGCG
CTTCGGATTGGCTGGTACTCGGGGCCAGCAGTGCGGCCAGAATCTCGCGGCCGGACTCCA
CCCGCAATGTGGCTCGCAACTGGGGCCAGCTCACGCCGCCGCCAATCGCGTCGATCACTG
CAAAGGTCGGCCCAGAGGGAGAAGTGGCAAAGACCTGCCGAATCTCGGTAGCGTGATCCG
GCCTGGCGCGCAGACACAAGCTCAGGTATTCGTCGCCATCATCTTGCGGAAACAACGCGC
CGCATTCTGCGTACAGCGCGAACGGATCAGCTTGCTTCTGCTCGTCGGTTTCCGGGCGCT
TGGCAGGCACATAGATCAACACACCTTCCAGCGGCGCTTTGGGCTGACCCACCTCGCGCA
GTGCAAGCAACGCCGCCTCACGACTTTCGATGCTGCTTTCGGACGCGTCCACCACCCGCA
CCTTGTCGGCCGCCAAGTCGAAACACTGCTCGCGGTAGCGCTTGTCGGCGTCATACACCA
CCAAGGCGCCAGCTTGCTTCAGACGCGGCCGCAGCACGCTTTCTCGAATGAATTCCGCAA
TGCTCATAGATGCACGATCTCCAGGTCACCCCAGCGGGACTTCAGGTATTCAGCAACCAA
CCGCCGGTGGCAGTGTTCAGGAGTCGACTCACTGCAGAGAAGGCATCCGCCATCAATGAG
ATCTTTAGGGACCTTTTCCTCAACTTTTCTCCGAGCCATCAAGTCCATGAATTGCTTTTC
ATAGCTAGCCCAGTCCCCCCCGTTTTTCTTGTATTCGTCGAGGATCTCTTTGGTTGGCGC
GAGGTCCGGCCGATGAACATAGTCAATGCGGTTGATCTCGCGAAGGAAGAAGCGCAGATC
ATCTTTCTTCGTAAACCCCGCGAGTTGGGACACATTGTTCAGGCGAGCATCAACCAGCCT
TACCAGGCCTGGCTGTTTGAGGCGCGTGAAGAACTGTTCGGCGTTCTTCTTTGTGAATCC
GATGGTAAATACCTTCATTGTTTGGCCCCTTCTCGCAGTTCTTCCTGCAGCATTGCCTCA
TCCTGATAAGCGATCTGCTCACCGTGAATCCGATATGCATCGATGAGAATTTCTTCGCGC
GTGTGGAACATGTCGTTTTCGGACATCTTATGGAGCTGGAGCATTCGCGCCTCCATTGCG
CGATGCTCTTCCAAATGCCCGTCGGCATGTATGTGCTGCACTGGCGTTCCGGATTCGAAC
ATGCGCCGCGCGACAAGTACTGCACGATGACAATCAAGCGGGTCTTTTTCCGCGCACATC
AGCGCGATTTGATACTTTTCCAAGCCCTGGCGCAGACGTTCTAGACCTTGTGCAAACAAG
GGTTCCTTGGCCAACAGGTCGTACTGCACCTTTCCTTGGCGATAGCAAGCAGGGTTTTCA
CTTCGAGCCCCTAGCTCCTTGCCGAGGAACACATAGGCTATCTGCGCCTGAGCAAGCGCA
TTCTTAAGCGCATCCTTGGAATACTGCGGAAAATGCCGACTGTAGGGATGCGAACGGACA
TCAGCCAGTGCGGTAACGCCATGCTGCTTCAATAGGGCAATAAACGCATCGATTGGGTGC
GTGGAGTGCCCGATGGTCAAAAGTTCGCTCATCCGCCCGCTCTCTCTTTGGTGATGATAG
AAGCCACGAGCTTGTACGCGAACGTCTCCCCATTCTGGTTGGTGTGGGGCTCAGACAGGC
TGATGCATGCAACGACTGAAGGAATACGATACTCTCCAGCTCCTTTTTCCAAGCATGCGC
GCTCATACTCTGGATCGGTGACGTCCAGTTTGTAGTGCTGCCCACGGTAATTGAAACTGG
CCCGCACGATCGGTTTCATGTCGCCGAAATCCGGGGCCTTAGGGCCCGCATGAAGAACCA
TCTCGTCAAGTTCGATCAAGCGCAAGGAGCCGCCATCTTCGTCGATGAGTCCTTCTGGAA
CGCGATTGTTCCGGTTGTAGTAGGCACTGAATCCGTTCGCCCAAAGGTCCGCAGCAGGGT
CAACCAATTCAAGGACGTCGTCCCATGATGCGCTCCCTTTCTTCTCCCAATAGAATCTGT
CGTCGATCAGAACATTCTCGCTCTGGTGGCCGTGGGGGCGTTCCTCGATACACGGAATCT
CAATGACATCCAGTAACTGTGCCGTTTTGCCGTCCGAATAACGACGATCAAACTCAGAGA
TTTCGTGCCCTGCTCGATTGCTGATTGGGCGGAGCCAGGAGTTATCGCCCGTACGCTTGC
CAGCAACACAGCGCCCTGAAATCTTCCTTGAGTTGGCCAGGCAAACGATCGTTTCAATAC
TGTTCGGCGCATCGCTGCTCATTTCACTCTCCCTTTTTCCTTCCGCGAGTTTTCTTCGGC
ACTGCCTCGGGCTCGATGTACAAATCCTCCATACCATGCGCGATGGCCAGGCTCTTGTCG
GTCTTGCACTTTTCACGTACGCGCTCGGGCCAGTAGTTCATGGCCAGGTGCGCCCAGTCA
TAGTCGCCTTTTTCCAGCTTGGTCCAGGTGTCCTTGAGCACCTTTTGCCAGGGCTTGTGG
CGGAACAACTGCCACAGCGGCGCCGCGCTGATTTGCACGCCGTCCTCGTGGTTGGGTTTG
TAGGTGGGCGCGAGCTTGAGCAGGGTGTCGCGCAGCTCGATCAGCTCCAGCTCAAAGGCT
TGCAGGGCTTCGAACTGCTTTTCGTCGTCGCGGCTGCGAGCCGATCCCTTGTTGCGCAGC
ACCGTCACGTCGGCGCCGACTTGCTTGAGCTTGGGCTCGACGAAGTCGTTGATGGCGGTG
TAAAGCGTTTGGCTGGTGAGACTGGGGTAATAGACCCACAGCGTGTAGCTGCCGGAAGTC
GTGCTCAGCGGCCAATAGATGGGCGCTTTGCGGCGGCTCTTGGAGTAGCGCTGTAGATGA
AAAGCGAAGAAGTCGCGCTGCAGCCACCGGCGCACGTCATCCGGTACGGTCACGTCGACA
CGAGCTAGAACCTCCTCAATCAAGCGCGCGAGGTCGTGCGGATGTCCTTGGTCGTCGACC
AGGATGCCCGCATGCGCGTGGAAGGGATCGGCACCGTCCGGCAGCATGCCGGGGCTTTTC
GCCGGAAGCGGGTCGAAGGGCTCCGGCTCGGGTGGCGCCGCACGCTCACCAGTGGCCAGA
CGCCAGTCGAATCGCCCGAAAGCTACACCACAAGCCCAAGACAAGACACTTGGCAACAAG
TCGATGGCGCTACTTTGCTCAACATCCTCCTCAGGCCCACCGTCGTCCTCGTCGGAAGAC
TCATCTTCTGCTCGGTATAAATCATTCCCTCGATTGATAATTTCTTGGTCTTCTGCGCTT
AGGCCGTACAGGCCGAACGCGATGGTATCTATCGCTTCTTTGATTTCAGACAAGCGATTC
TCAGTGCTTAAACGGTCGAAGCCAAACAATCGGTTTTGTAAGAATTCAGGCAACAAGAAA
GCATTACTTGTTTCCTCAACGGAATTTATTGAGCGCATCAAGCTCCAGCCCTCTAATGAG
TGCAACCCCAGTGCCGGGTCGAACGTGTCGGGCACCGGTAGGGCCTGCAGGTAGTTGTAG
GCCTTGTGCTGTGCGCAAACTAAAGAGAGCCAGTATGAAACAGGCTTCGAATTTAGGAGG
CCAAGAAGCACCCAAGCGTCGATAGAAGCACTCTGTGTTGATATTGCCGTTCCCTCGAAA
GAAAATAGGTGCTTCGAGGGCATGACCTGGACAGAAAAATTTGATGTACGCTTCCCGTAG
CAAAGTCCAGGCTCAAAATAAAGGTCCTCTGCCTGGATCTTGAATCCATAGTTTCCATTC
AAGTATGGATATCGATGGGCAATGTCCGCCTTCGCCTCCGCCCCATCGCCACCCCATTTG
AAACGAAAATAACTAGCCTTGTAAAAAGGAGAGTAAGGGGTTCCGTGCGCCATGAATGGC
CACGCCAAGCCGTCCTGGTCCTCCGCAGATTTATCCAGAACTTCCCACCAAAGTCGGTGG
TACCTAGTAGGCGCGCCATTCCCTTGTCTTGCCTGTGCTCCGATTCTTGAGAGAGTTTGT
TTTTTGATGGCGAATTCGTAAAGCTTCGCTGGCATCGAATAGAGGATGGCGCAATCTTCA
GTTGCGGAAAAATAGTCCGCATCCCTCTCGAAGACCCCATGTCCCTGTCTGCCTGACTTC
AGTTGCCTCAATGCCGAATGAAGATCGGATTCTTTGTCCGTCGAAGTGAGGAGGTTAATG
AAAACAGACATTATTGGTTGACCTCCAGGCAATATGCTGCAACCTCAACATTTGCATCAT
CAAGAACGCCCTCGCCGAGATCTATGAACTCGCAGAGTCTCGTATTTGCGAGCAGTACGT
TCTTTCGCCATTTTTTGTAACTTGAGAGAAAGAATGAAGTTCTGGATGTAATGGCCCCTA
ACCGACCCTCATTTCTTAGCAAAGAGATTCCGCGCTCTACGAAAATTGTGAGTAAATTGG
TCTTTGAATTCGGGTAAGCGCCTTCCAGATATTTCTTGACGCTCTCACTCAGTTCGCCAA
AAGGCGGATTCATCACTACGACATCGAACACTTCACGGCACAGATCGATGAGGCGAAGCC
CTTGCAGGGCATCCTGCGCAAACAGGCGCCCCTGATATGTCGACTTGGCTGCCTGCGCGA
ATTCAGTGAGCGCCGTGCGCAGACGCGCCTCCGCCTGCTGCCAGCTCTCCTGCTCCTGCG
CAGCAAACAAGCCCGTACCCTTGCCGACATAAACCTGGCGGATCAAATGTGGCAGCTCGC
GTTCGACCTGGAGCAACACCCCTAACTCCGGCAGCCCCTTGAGCAATTGGAGGGTTCTCT
CGAACAGTTCGGCATCGCGTTGATCGAGGTTGGCGGCGAACTGCTGACGCAGCTCACGCT
CCGCCGGCGGCGCAATGGCCGCGACCACATGGCCACGCCCGATCAACGGGCGGTCTTTGG
CCTTCACGCCTGCGTCGTGCCAGGCACGCTGCGCCCGCAGCCACAGCGCCAGCGATGCGA
TCTGCGCGGCGCGCGGGTCGATATCCACGCCGTAGAGGTTGTGCTCGATGATGAGGCGCG
GCACGTCGCGCAGAAAGGCGGCTTCGTCTTCGTAGGTTTGGCTCAGTGGCTTGAGGGCCG
CCTGCGGCTGGGTGGATACATCCAGCGAACCTGGGCCGTGCTGCTGTTCCCAGGCCCAGG
CCTCGCGATAAATCTCCGCAAACAGATCGAAGGCATACAGGCCAAAGTGCATCGAGCCGC
AGGCCGGGTCCAGCAGCTTGAGCGTGCGCGGGTCACGCAGCTTGGTGGCAGCTTGGGGGG
CCTCGTCAGGTTTCACCAGCAGGTACTGGCAGCGCTCGCGCAGGCCGGTAGCTCCTCCGG
TGGCATTGAACCAAAGCCGCCCGAGCGTGTTGTCCACCAGAAACTCGACCACATAGCGCG
GCGTGAAGAACTGGTTGCGTACCGCCAGCTCGCGGCTGTTGCGCGGTGCCTGGCTGGCAT
CGCGCATGGCCTTACGTTCTTCCTTGGAGTTGAAGTACTGGTAAATCCAGCCGATGGTCT
CGTCCTCGCTCCACAGCGGGGCGATGTCGGCATCGTTGATCAGATTCAGCACTTGCAGCA
GTGCGGCTTCGCGCGGGAACAGGCGGCCCTGCGGTGAGTAGCGGTCGAACAGGCCTGGCA
GGTCTTGGGAAAGTTCATCGAACACGCTGAACAGGTAAACGCGGTAGGCGTCGCCGGTTT
CGCCCAGGCCGGTGCCGGCCAAGCGCGCGTAAAGTTGGAACCCCTTCGCCTGGAAGCCGT
TGCCCACCGATTCAACCAGCAGTCCGCGCGCCTCCGCCATGCGCAGTGCGGCCAGGCGGT
TGAGCACGGTAAAGGCCTGCTCGCGCACGATGCGGTCCAAGCCCTGCATGGCATTCATGT
CGCCACTGGCGGTGTAGTGCGCCAGCGTGTCGCGCAGGATGCGGGCGGTTTCGCGCTGGG
CGTCGTTAATGTGCCGGAGGCTAGCCAACTCCGCGACAGAACCCGCATTCGGGTCCATGC
CGTAGTCGTTTTGCAGCTGGCGGGTGAATTCCTCCTCCAGCACACGGCGCGCATCGTTAA
CGAAGCGCTGCAGGCGGTTTCTTGTTGTTTGGTCGAAGGCCATTTACTGATCGCCTCCAT
TGCCCACAGAGAACGTAACCTCGATCTCTGCATAGAGGCCGAGCTGCGCTTTGATTTCGT
GGAGTTGCTGAATCAGCGCATCGATGTCTGCTGCCGATGTCATCTTGGTCGGCACTGCGA
TTGACTTGGAGAGTTTGGCCGGGCCCTTCTCGCCGGTCTTGGCGCGCTCTTCTTCCATAC
GCTGACGCAGACGCTCCTGACCCTGGCGCTGGATCGACCGCTTCAGGTCATCGAGGGTGC
TATTGATGTCGTAGTCGCGAGCCAGCAGTTTCTTGAGTCCGGCCAGATCCTGTGTGGCGG
CCAGGGCGAGCCCATCCAGCCGATTCACCGCGTTGCCGCGCTCCTCCTGGGTGAGCTCTT
CCCACTCGGGAATACGCTGCAGACCCTCAACACCTTCCTTCAAACGCAGTTTTTGCTGGT
CGGAGAGCGTGATGACGGCGTCGCGCACGCGGCACTTCAGATGAGTGAGCTGCGAATTGA
AATCGGCGGTGTGTTTGTAAAAATCTTCTTTGCCCAGGCGCTCTGACAGGGTTCCCAGGT
CTTCGGCGAGTTCGCGGCGCAATTCCCCTGGCACGCCAGTGTCCGGCAAAGCCTCGATGT
CTCGACGATGGGCTTGCAAGTCGCGCAGGGTGACGTCGAGCCCGTTATCGAGCACGCGTT
TCACTTCCTGCGCCCACTTGAGGTTGTCGTAAATGGCGGAGGTTTCGGCGCCCAGCCGTT
GAGGGGCGTCTGAGGCATCGGTGAACAGGACATCGGCAATGTCCTGGTTCAGGGTGCGGA
TGCGGTCACTGCCCGCCAGTCCAAGGCCGCTGAGCTTTTCGGCCAAAGAGCCGTAGTCGT
GCTGGAAGCGCGGGAAGTGCTTGGCCGCCGCCTTGCTGATCTCTTGCTCCAGCGGGATCA
CCATGTCGCCCACCAGTTCAGTGAGCCGCTCGGCGGCGCGACCGAGCGTTTCGATGGACG
GACGCTCGTCGCGCAATGCAACGCCGATCTGCTTGAAGGAGTTGTTGGTCTTGAGCGCGT
CGATCGCCTGTTGTCCAGCAGCTGTGACTTCGCGCCCTGAGACCTTGAGCTTGATCTCGC
CGGCCATGAGCATGGCGGCCACGATGTAGCGCGTGGTGTCCGGCGACCAGCCGAACGGAT
CGCTGCTGAAGTCGTCGAGCAGCCGCTTGCCATCGACCGTGCCGCGCTTATCGATGTAGT
CGCGGATGCTGATCATCGCCTTGTGGTCGGTCTTGAACGAAGCGCGACCTGCCACGGTTT
GCACCAGGCCGAGTGGGTCCAGCGCACTGCTGATGGCGGCGGGGTTGGCGACCTTGAGGA
ATTTCTCGGCGGTGTCGGTTCCCGCACGTACCGGAGCTTCTACGTACCGGTCGAACACCT
GGTCAGCTACGTCGGAAAGCAGCTTCTTGGCTGCCTCCAGCAGATCGGCATCTAGCGCCG
ACACCGCCGTGGCCTGTCCCCGGAACACAAACGAGCCGGCTTGCAGGGTTTGCTTAATCT
TGCTCTGCAGCTGGGTAGCCAGCTTGGCAGCACGGTCGAGCTGGCCGGTGCAGTAGTCTT
TGACCTCTTGGTCAGGCTCGTTGCGATGCAATTCGGCGATGCGCTGGCAGCGATAGATTT
CGTTTGCCAGATCGTCGAGTTCGGAATTGGCGCGAGCCAGAAGCCCGATGACATTTCGAC
CCGCCCGGCTGCGGGAGTCATCCAGCATACGGTTCTTGGCGGTGTCGTAGTCGCTGGCGG
GCACCAACTCGACAACGGTCTGGATCGTGCTCTGATCACCGGCCAGGCTGGTGATGGCGC
TACCGGCCTGGACCTTCAGGCCCGTCGCGACGGCCATTGTGCCGTGGAGGCTGACACGGG
GCAGCGGATCGAAGGACTCGCGCAGTGCATCGTTGAAGATGCGCTTCACGTCCACGGTGC
GCAGTGCAATGGCACCGCGCTCCTGCTCGATATCTCGCAGCTTCTCGCTGAGGAACACGA
GATTGCCATCCTTCTCGCCGAGCGGCACATGCACGTCGTTCAGCATTTCTTCAACTGCTT
TCTTGACCGTGTCGAGCTGCGATGCTGCCGTGACGGAGGGGTGCATCAGGCTGGCGACGT
TCTGCACGGAAACTGGCAAGTTGCCAAGGATCTGCAGCACGGCGACGGATTTGGCGATGT
CCTGATGGAGTTGTGAATCCGGGAAGCGAATCTGCACCTTGCCGACCGCCTGGTGGATGG
ACGTGAAGGCGCGGCGGATGTCTTTTTCCAGTTCGTCGTACAGCGTCACCGTGGTGGCCA
GCCAGCCCACAGGCTGATCGGCCATTGCCTTGGAACCGCCTTCACCTTTCAGGACGTCCT
GGATCACCTTGATCGCAGAGCGAAGGCCGATGCCGCCGGTGGACTTTGCGAGCGCGCCGA
GTAGGTGCAGCAGGATGTCGAAGTGCGCCGGCAGGAACGGGTAGAGATTGGTGAAACTCT
CTTTGCTGAAGTCCGCGTCGTAGTACTTGGCGTCCTGCAGCTTGGTGTTGTGTCGCAGCG
CCTGACCATGGGCATCGAACAGCTTGCCAAGCTCAGTCTCGCCGGTCGGTGATTTGCCGA
GCAGGCGGCGGTAGCAGATCTCCTTGATGTCGCTCGATTCCAGGTCGATCTGGATCGGGA
AGCGGTCTTTCAGCTTGTAGAGCTTGTCCGAGTTCAGTGCTGCGCGAGGGTCGTCCTCTG
TAAGGGTCTGCTGCGCAGTCGAGATGATCCAGGCCTTGCCGTCGCCCAGGCGCTTGAGGT
TCTTGGCCAGGCCATCGAGGTTAAGGATCAGGTTGTCACGCGAGGCCACGTACTGGCCGA
CTTCGTCGACGATGAAAATGATGTTCTGCTTGCCGCTCTTCTCGCGGACGATGTCGATCA
TCTCCTGCACGCGCTGGTCTTCGAACTGGAAGAAGCCTTCGGTGCTGGAAGAGAAGGACT
TGGCCTCCGGGAACAGTGCCGGGTACATCTCATGGGCGATTTTTGGGATCAGCCCGTCGA
TGGCCAGCGGGTTGTTTTGGACGCGTGCCCAGGTGGCACCGGGCAACGCCTGGGCGATGC
GCTCATGCAGTTCGTGCGTGCGGCCGTCCTTCTCGACCATGCGCTCGAAAGCCGCAACCT
TGAGGTTGCGCGAGTAGCCGGCCCACTGCAGCACCTTGAAGTAGAGGACCGTGGAGACGT
CTTCCATGGTGGCGCCGGCGAGCATTTCACTGGCGAGGTCCAGCATGACCACAGCAGCCG
GGAAGCGCTTCGCCACGGTGCTGAGGAGGGCCTTGGTCTGTGGCTTGTGCAGGCGGTCTT
GCAGGTAGTTGATGAACGGCGTGCCGTCAATGGTGCGCTGATCGTCAAACGCCAGGCCGA
GGTATTTGGTGAACGAGCTCTTCCCGGAACCGTAGAAGCCCGAGACCCAAACGCCCACCT
CATTTTCACCACCGGACTCCATCGCAAGCTGCATGCGATCGAGGAGCTTGCGGAACTGCT
CCTCAATGCTTTCTGTTACCACGTATTCGGAGATCTCAGCCTTGAGGCGGCCTTCTTGCG
AGGCGCCATAGGTGATGACCTTCTCAATGGTCCGGTAGATGTCCTTGCTTGGGTCGAAAA
GCGAGCGAATGGTCATATGGTTTGTCCCAGGGTTCCTTTGTCTGTTCAGCCGCCGACGTG
GACGGAGCGGTAATTGCCGTCTTCCGGATAGAAGCCGAGAAACTTCAGGCGTGTCTTGCC
GGTTCGCACGCCGGGGTACAGAAAAATCGTTGGCACGTGAAACTTGCCCTGGAGTTGGCT
TTCTATGGCGCCGATGCGCATAAACGGATGCAGCGCCTCAAGGTCCGTTACCAACAGCAG
CGCGTTCTGCTGGCCTTCGAGCGGCTGTAGGGCATCCTCGAGCCGCTTCAGCAAGCCGTT
ATCCGCCGTCAGAATGTCCGCCAGCGCCTTGTTGGTACGTGGCCAATCCAAGGGCGCTGA
CTTGTCCTCCATCACGCACAGCGACCAGAACGGGTCGTCTTTCAGTAGAGCCCAGATCTG
CTCAGCGATGGAGAACGTGTGCACATCCCAGCCTTCCTGGTGCAGCTTGGCCACCCAAGC
GGGCGTTTGCCGCTTCACCTCAAGGATTTGTTCCGGCGGGAAGACGAGGTAGTAGATCGG
CTCGAAGCTCGCATGGCCAAGCTCGCGCCCGTGCCGGATGCGCTCGCGCAGCTCGTCGAA
ATCAGCTTTGAGTGAGGACATCGCAGAGCGCCTCCATATCTTGTTGTTTCCAGCTGATGC
GGATCACGTCACCCGCCGCTTGGATGATGAGTAACCCTTTCAGCGAAAGTCGCTTGAGCT
CTTCCAGCACGTCTTCGCGTGCCAGTCCAAACAACTGCCAGTCTTCGTGGGTCAGCAGAG
CGTTGTCACCTACGCCAGAAAAGTGCAGCTCATAGGCTAAGTAAGCAGCTGCAGACGGCG
AGATGCGGAACGGCAGGATGCGGCGGCTCGAACGCAACCCGCGCTCAAGCATTCCATAGT
CGGCAAGGCATCCTGTCAGGTAGGCAGAGACGCGCCGCACGGTGGTTTCCGACCAGCGCT
TGATGGTTTTGCCATCATCGATGCCTCGCTCGACAAAGGCGCGAGCGTCTTCATTGGTGA
TCTGTGTATATCCGCCCGCATACCGAGCCCAGTAAACGTGGCGCACGAAGTCACCAAGAA
TGGGATTGGCGCGGCTCGTGAAAACCAGCATGAGCTGCGTCAGATCAGCAGTGGAAATCG
TTGCCGACAGCCGCTTGAGATGAGCAGCCGGTGTTCCGCCATTGACCAGATAGCGCGGGG
CAAAGCATTCGACGACGATGTTGCGGAGTCGGCGCGCGGTAACGGTGGGGAACCGACCTG
ATTCCAGCGCGACTTGATGCAACTGATTCGCCGACATGCCTGGCGACCACAGGTCGAGCA
ACGTCTTGGTCTCGTTGACGAGTCCAAGGCCTGCTTGTAGCTGAGTCGTGTAGGGCTTGT
TGTCGGTCACGATCACCCCACCAGATACGGATAAGTTTTGGTGTTCTGCGTGAACGCCGA
TAGATAGGCCGCAGCGATAGTCTTCAGGGTGTCAGTGGAATCGAGATCCTTGATGCCCCC
GACCGCCGTTGGACCAACGCTGGACGTGCCACCCGTGGCAGCCAATCGCTTCAACGCATC
CAGCGCAGCCTCTATGCTTTGCGGCGCCTGGCTGGTGAGTTCTTCTCCCACGCTGCTTTG
CACAGTCGCGTGCAGGTCTTGCTCGATCTCCTCAGGCAACCGGAACAGGTGGTAGCTACC
CACGCTCAGATGCTCGTCGTGCAATCGTCGGGCTGCTTCCAGCACACCGTGGTACTGAGC
AAGGCGAGACGTTTTCGAGAAGACGGGTTCCAGGAAGAGCTTGCTTGATGCCTCATAGAA
CGCCGTGGGCCACCAGGCGCACTGAGCACGCTCGCCGAGGAAGCCCACAAGGAGCCTCAT
TTGCAGCAAGGTAGACAGGTAGGATTCCTTCATTTCATTTCTCTTTGTTCGTTGGTTTTG
CCGACGCGGCCCGCGTAGGCTGTTGCATCTGTTGATCAGTCATTTGCAGCTCCTGCGCCA
GAGCCTTCAGGTGTTGCATATCCCGGGGCCAGAACAGCATTGCGCACACCGTAGATGGCA
AGGTGGTCTCTCAGCCAAAGCCGGTACTCATGCCCGCGCAGGCTGTGGTCAGGAGAGCAG
TCGACACTCCATTTGCGCAGGATGTATCCAGCCGTGGCGGCGCGCAGCTTCATCCGCAGC
ACGCCGTCGCGCATGCCGTAATCCATTTCGGTGATCTCCGGCCGGGGCTGATCCGGGTGC
GGCACCAACTCCAGTTCGACGATCCGCGTCCACTGAATGTCTTGATCGCTCATCTCATGG
GCTGCAACTGGCTGCCCCTTGAGCACGACAGGGTTCTTGATCCGGGTAATGACGAAATCC
CGGAACTCCTGAGACTTCCGGTCGAAGGCGCGAACATGCCAGCGCAGACCGTTGTCGATC
AACGCAAAGGGGACGACTTGCCGCTCAGTACAGCCGCTAGATATCGAGTAGTACTCAACA
CGGAGCGGACACCCCTGATGGATCGCACGGGTCACGCTGGCCAGCACATCCAGATCGGGG
TGCGTAAGCCTTGACGGGCTTTCGCTGGCCACCCACGCCTTGAGCCGCATCGGCTCGCCG
TCTCCAAAGCCCTGCGTCAGCCATGACAGCACACGCTCAGGAGGAAAGTCGAAGATGGAG
CGAAAGTCCGGCCCCAGGACGTAGGCCTTGCCTTTGGGGTCGTAGTCGATGTTGCCCGGA
GACAACTCCTTATAGAGCGCCAAATCCCGGGTTGCCGCTGCGGATTGGATGCCAAACCGG
GCGACCAAGTCCTGCCGACGGATCTCCCCCACGAAGCGCACACGCAGCTCAATGAACGCG
AGCCGGTCGCGCTGAGGCTGGGTCAGTTCTGCTAGTTGGTCTTTGGGCATTCCTGAGTGC
TCTATCGGGTTAACGAATACTTGTGCGGGTTATTGCGGGAAGTATATAAGCTGCTCTAGA
ATGTGGCAACGCAATGTTTTTAATTCTTGTATGCGTTGCATTGTGATTACCACATGACGG
GCAATGCCCGCACTTTGGAGCATGGGAGTGAAAGCAGACAAAGCCATCGCGACCTACCGG
CGCATGCGGGCGCAGCCGCTGTGGCGTCTGCTTGCCTCGACTACCGGGCCTACCGTCATT
GGCCTGCTTCAATCTCATCTGTATGAGAGCGAGCGAAGCCTGCCTGCCTCCATTTTTCAC
GAACGCATCGCAAGGGATCTCGAAGAGCTGCGCGCCCAAGGCGAAGACTTTCCCCAAACG
GCACAGGCGTATGTCGCCAGCTGGCTCGCCGATGGCTACTTGGAACGACGCTTCCCGGCT
GGGGCTTCAGAAGAAGAATATGAACTATCCACAGCGGCTGTCGAAGCCATTCGATTTGTC
TCTGGACTGGCGCAGCCGCATTCAGCTGCGACCGAAAGCCGCCTGACCCTCGTTATCGAG
GCCTTGGCCCGACTGGCCGAGGACACCGACACCGACAAGTTCCGCCGCATCGACCGGCTA
ATGGCCGAGCAAGCCCGCATCGACAAAGAGATAGACGCCATCCAGAAGGGGCAGATGCGC
GTGCTGCCCCATACAACGGCGCTTGAACGAACGCGGGAGATCATCACGCTGGCCGACGAT
CTGGCCGGTGATTTCCGTCGCGTCCGCGATCAGTTCGACCAATTGAATCGCGATCTCCGT
GAACGCATCATGGACAACGATGGCAATCGTGGGGATGTGCTGGATTCGCTGTTCGCCGGA
ATCGACCTGATTTCAGAGAGCGACGCAGGCAGGACTTTCTCCGCTTTCTGGCGTTTGCTT
ACGGACCCCGAACAGGCGGCCACGCTCGATCAGGCGCTCGATAGTGTCATGTCGCGGGAG
TTCGTGGGGCAGCTCGAAGCCAAGGAGCGACGATTCCTTCTGCGGCTAACGCGCACCCTT
CTTGAGCAGGGCGGCATGGTTCACGAGGTGCTCCAGACCTTCGCGCGCAGCCTGAAGCAC
TTTGTCCAGAGTCGTGAATACCTCGAGCAACGTCGACTCAATCACCTGCTGAAAGACGCT
CAGCGCGCAGCACTGAGCCTGAAAGATGAAGTCAGGGCCACTGAAACGCTCCAGTACACA
TTGGAGCTCACGAGCAGTCGGTTGCGATCCTTGTCTCAATGGGTTCTGCACGACCCATCC
CTGCAAGCATTGCCTGGGCAGATGGCAGAAGGGGATGCGCCGCCAATCGACCTTGAGTCT
GTGAGCGAACTGGTCGCACAGTCCGAGATCGACTTCCGAACACTGAAGGCCAATGTGCTG
GCTGTCCTGGAGCAACGCTCCCATGCATCCATTGCCGACGTGCTGGAGCAGTTCCCCGCT
GCACAGGGGCTGGGCAGCGTCGTCGGCCTGCTGGCGCTGGGCAGTCGGCATGGGTTCAAG
GCCGACCATAGTGAAACCGTAGGCTGGGTTGGAGGCGACGACGAGCGTCGTAGCGCCCGA
ATTCCAAAGATCTTCTTTTTGAAGGAGCGGGCCGATGAACTGGTCTGAGAACGACGAATC
GGCAATGCCAGCCGAAGCACAAGAACCCGATGCTGCTCAGGCACCTGCCAACACCCTGTT
CCTGGGCGACAGCGGCGAGTTGGCACTGGACACCCGGCGCGCCTTGGTGCAGCTGCTGGC
AGGGCCGTCGCTCGATGGACGTCGGCATCCAAAACTCTGGCCGATCTTGGTGCGAGACGA
AGCGGTGATCCGTCGGCGTCTTGCCGAACTGTTTCTCGAACTGGTTATCGACCGGGATGT
ACAAGTGGCTTTCACGCGCCAGGCAGATACCGGTGACCTCGAAGTGCCCCTCCTGCTGCG
TCGCGCCCAGCTGACGTTCATTGATTCCATTCTGCTGCTCCACCTACGGCAGCGATTGAC
CCAAGCCGATTCGCAGGGTGACCGCGCCGTGGTTTCGACAGACGAGATCACGGAGTTTCT
CTCCCTCTATGAGCGCGCCGCCAACACCGACCGTGCAGGGTTCGTGAAACGGGTTCACGC
CTCCATCGAGAAGATCAAGAAGCACAGCATCCTGCAGAAAATTCGCTCAAGCGAGGATCG
CTTCGAGATTTCGCCGACGCTGAAGCTCCTATTCTCAGCCGAGGAAATACAAGCGCTGAC
GCACCTGTATCAGCGTATGGCCGCCGGAGAGACGCCAGCGCAACTGACTCAGACCGACGC
TGACGAGGAGGCCGACCAATGATCTCGGAACCCCAAACCGTCTCCTTGTTTGCCCGCGAG
CAGTTCCGCATGACCCGCCTGCAGGTATACAACTGGGGTACTTTCTCCGGCCTGCACGAC
GTGCCGATCAGCGAGCGAGGCTTTTTGTTTGTGGGTCGATCCGGCGCAGGGAAGTCGACA
CTGCTCGATGCATTTTCGGCGTTGCTGACGCCACCTCGCTGGATCGATTTCAACGCTGCT
GCGCGCGAGGCAGACCGCAGTGGCCGAGACCGGAACCTCGTCACCTACATACGTGGTGCG
TGGGCAGAACAGAAGGATGGGGAGTCGGGTGAGATCGCGACGCGCTACCTGCGCTCGGGG
ACAACGTGGTCAGCCTTGGCACTGAGCTACCAGAACGCCTTGGGCCAGTCTGTGGTGTTG
GTTCAGGTGTTCTGGCTGCGCGGTAATGCAAACGGTAGCGCCGACGTCAAACGCCACTAC
CTTGTGATGGAGCGGGCCTTTGACCTGCGCGAGCTGGAGGACTTTGGTCAGTCAAACTTC
GACATCCGAAAGCTCAAGCAGTCCTTCCCGGAGGCATTCGCCCGCGACGAATTTCGTCCC
TATTGCGAACGGTTCTGCCGTCTGCTCGGCATCGAGAGCGAAATGGCGCTGCGTTTGCTG
CACAAAACCCAGTCGGCTAAAAACCTCGGCGACCTCAATACCTTTCTGCGCGACTTCATG
CTCGACAAGCCCGAGACCTTCGAGGTAGCGGATCGCTTGGTTAGTGAATTTGGCGAACTC
AATGCTGCCCACCAGGCGGTAGTCACGGCCCGCGAACAGGTTCAAACGCTCGCGCCAGCA
CGGGAGCAGCATCAGCGTAGGGACTCGTTGATGCTGCAACGTAATGGACTGGAGGAGCTT
CGGCTGGGCGTTGATGGCTACCGGGAAACCCGACGCATTGAGCTTCTCAAGGAGCACGTG
GCAGCCCTGGAGGTGCAAGCCAACGGCTCAGAAGGTGAAGTGGGGCGACGTCAAAGCACT
CTGGATAACCACGCCGCAACCTTGCGCGATCTGGAGCGACAGCACCGTGAGGCAGGCGGT
GATCAGATCGAGCAATGGGAGGCTGAGAAATCGGGGCTGGAGGGCCAGCGCACAGATCGC
CTGCGCAAACGTGGTCAGGCTGAAGAGGCTTGCAAGAAGCTGGGCTGGAGCCTCCCTGAT
TCGCCTCAAGCCTTCGCGGAACTGTTGGGCAACGCGCGGCAGGAGGTTGAAAACTGGGAG
CAGCGAAGCAACGCGAACCGCGAAGAACAGTTCCGCCTGGCAGGAGAAAAAAGGGACGCT
GAGGCAGCATTTTCGCAAGCAGTGAAAGAGGTGCAGGCACTCCAGCGCCAGCCATCGAAC
ATTCCAGCCGACATGCTGGAAATGCGCCGAAATATCGCCACCGCCATCGGGATCGCGGAG
TCGGCACTTCCCTTTGTTGGCGAACTCGTCGAAGTGAAACCTGACGAGGCCGAATGGCAG
GGGGCCATTGAGCGCGTCCTGCACGGCTTTGCGCTCTCACTCCTTGTGGACGAGCGCCAG
TATTCCGCGCTGGCCAATCACATCAACACCACCCACCTTGGGCAGCGCTTGGTGTATTAC
CGGACTGGCCGTCCGGAGACGTGGCAGGCCAAGCCAATCGGGGCTAACTCGCTCGTACTC
AAGCTGAACGTCAAAGAGGGAGCCTACGCTGATTGGCTCCAGGCAGAACTGCGGCAACGC
TTCGATTACGCGTGCGTCGATTCCATTCAGTCGTTCAGGAGCGCAGATCGCGCCATCACC
CGCGAGGGCCAGGTCAAGCACAGCAAAACTCGGCACGAGAAAGACGACCGCAGAAGTGTC
GGCGACCGACGAAACTGGGTGCTCGGATTCGATAACCGGGAGAAGCTCGGGCTGTTTCAA
GCTCAGGCGCAGGAGCAGGCTGACGCGATTGCGCGCCTCGGCGGGGAGATCGACAAACTC
TCCGACCAAGACAAGAACCGTGCAACCCGAGCGATGCAGTGCCAAACGCTGGTGAATCTC
CAGTGGCAGGAAATAGATCTGCTCCCATTGCTGGATCGCATCTCCACCATTGAGCGGCAA
ATCCGCGAAGCGCGGGAAGGCAACACCACCCTACTGCAGCTCAGTGAGCAGATCGAGAAG
CAAAAGAAGCTCGTCGAGGATGCTGATAAGGAGCTTCGCCAGGCAACGCGCGCGCACGAC
TCGATTCTTGACCAAATCAAGACCAGTACGCAGAAACTGGAATCGCTCCTACAGGACGCG
TCTCTCGTTCCTTTGACGCCCCACCAGGTTTCGGGACTCGACGAGCGCTTCGCCAAGCAG
TCAGATGCAGTCCGGCTCGACAACCTCGACAAGGTGACAACCTCTGTAGAACGCGCACTC
AATGCGGAGATCGAAGAGGTCAACCGTGGGATTGGTGCCTGCGAGAAGGAAATAGAAGCG
CGCTTCGCCGATTTCAAACGTCAGTGGCCCATGGACGCGGGCGACATGGACACGAGCCTC
GCCAGCGCGCCAGACTTCTTCGCCAAATTGGTTCGACTGGAAACGGATGGCTTGCCTGCC
TATGAGCAGCGGTTCTTCGAGCTGCTTCAAAACCAAAGCCACCAGAATCTGGCGGCACTT
TCCACTTACCTGAACGATGCGCGCAAAGCCATCCTTGAGCGGATGGATCTCGTCAACGAC
AGTCTTGGCCAGGTGCCTTTCAATCAGAGCGCCAATCAACGCACCTATCTCCACATCGAT
GCCAGCGACCGGCAGCTTGTCGACGTCAAGGAGTTCAAGCAGGAAATCCAGCAGGCTCTG
AGCCATGCGTGGACGGAGGACCGCGAGTTTGCCGAGGCACGGTTCCTGGCCCTACGCCGA
CTTGTTGATCGACTCGCCAGTCAGGACCCCGAGCAAAAACGTTGGCGTGAAACCGTGCTC
GACGTTCGACAACATGTGGAGTTCATCGGAAGGGAAATCGATGAAAGCGGCGTCGAGGTC
GAGATCTACCGCAGCGGAGCAGGCAAGTCTGGCGGTCAACGACAGAAGCTGGCCACCACG
TGCTTGGCCGCTGCATTGCGGTATCAGCTGGGCGGGAACGACCACGGCGTGCCGATGTAC
GCGCCCGTCGTGCTTGATGAAGCCTTCGACAAGGCTGATAACGAGTTCACCGCTTTGGCG
ATGAACATCTTTACCAATTTCGGATTCCAGATGGTGGTCGCTACACCGTTGAAGTCCGTC
ATGACCCTTGAGCCATTCATCGGTGGCGCCTGCTTCGTCGATATCAGCGATCGGAGAGTA
TCAGGCGTTCTGCTGATCGAGTACGACGGTGACCGTCAGCGGTTGAAGCTGCCGGAGCAC
GCTCGAGAGGAGGCTAACGTTGAAGCTCCCTGAAGATGTTCGGCAGCTTCTTGCCCGTCG
CTTTCAAAGCAAGCACCGCGAGTGGTTGATCGGTGATCCGGGTGAGGTCCACTGGCCGCT
GGAAGTTCCCCTCGGCATTCCGACGGAGCAGGCTGCACTGAGACAAGTTGACAGCGTTCG
CGCTTGGGTGAGCGCATGGCAAGGTTGGCAAGGAGTCGGCTCCTTGTCGTGGAGTGAGCG
CCGGTGGAAAGCGCTTGGTGTTCAGCGACTGCCCGAGAAACTGGCGTTACGAGGCCCTGA
AGATGTTGCCCTGTGGATCGGTGCATCTGCACGGTGGGTTCGCGCCCTGTCTCGGTATCA
GACGCTGACTGCTCGCTGGCCGGTTCTTGCGCAGCAGTTGCCGAAATATTTTGATGTCCT
CGCAGATTACAGCGATGCCGACTATCAAAGGCTGACAGAGATGCTGGATTGGATTGCGAG
CCATCCGAACTCCAACCTGTATCCCCGCCAGCTGCCGGTATCAGGACTGGACAGCAAATG
GCTTGATGGGCGCAAAGGGCTGCTGACGGATCTGGTGGCCGCAATACAGGAGGACTCATC
CAGCGACGTGGATTTTTACCAGCGGTGTGGCCTGAAGGCTCCACCACTCCTTGTGCGCAT
GAGGGTGCTGGATCAGTCGTTGCGAGCTCATGTCGGCGGCGTGGGTGACATCACTGCGCC
GGTTGACGACCTCGCGGGTATCAGTTGGCCTGTCTCGCATGTGTTCATTGTCGAGAACCT
TCAAACGGGACTGGCAATGTCCGACATGCCGGGCGCTGTCGTGTTCATGCGCCTTGGCTA
TAACGTCGACGTGTTGGCCCGGCTACCTTGGCTTGCCCGCGCGAAGTGCATCTACTGGGG
TGACTTGGACACCCATGGATTTGCCATTCTGCATCGCGCCCGTTCATACATTCCAGAGTT
GCAATCCGTGCTCATGGACGAAGAGACTTTGCTTCGACACAAGGCACTGTGGGTGGACGA
GGCGGCGCAGCATTCAGCAGCGGAACTGACGCTCCTGACCAAGGATGAGCAGCAACTTTA
TCGGGATCTCAAGCAGCAGCGCTGGGGGCAAAACGTTCGCTTGGAACAGGAGCGGATCGA
CTGGACTGCCGCATGGAACGTGTTGCAACGGTCATTTGCCTAGAGCCAGCGGCCTGTAGC
AGTTGGCTGCCGATGGCGCCCCCAGATCAGCGCAGCGCGTTCAACACTTTTTCGGCTTCT
GGCCAGGGCAGCCGTCGCTTGCCCGACTTCATTCGGTCGAGTGCCTTGAAGGCGTCGTCG
ACAGTCAGCAGCTGGTTCTCGATCATGGCGCACAGCAACCCAATGGTGCCCATGACGTTG
ACCTGTTCCTTGTTGGCAACAATTCGCAAATTGGTGTCGCCCGTGAGTAGGGTGCAGGCC
TCTTGCTTCGCAAGCGCCAGTGCCAAGTAGTCGTTGTGACTGGGCTTGGGGCCGTTTTTC
GCGGGAAGTAGGTGATTGTGCTGGCCTGGCAACTGCTGGGCATAGGCTACGAAGTCGCCG
CTGACCTCCATGACCTGCAAGCCCAAGTCTTCAAGGCCCGGACTGCCCGGTTCAATTTCT
TCGTAGTACAGCAGATCAGGGATGCCAAACTGCATCGGAAGCTGAAAGAGCGTCTCCATC
AACGCTCCCGCTTCCATATCGATCAAGATGTTCGCATCACTGATGAGCAACCGCATCCGA
TGACTCCAGCTGGCGTTCTTTGTGGAAGCGCATCATCGGGATGCCCAGCAGTTCCGCCGC
CTTGCCTTCGGAAATGTATTGCTCGGCCAAGGCGCGGTACACCAACTGATCAAACAGTCG
TGGATGCTCTTGCGGCAGTGGCTCGCCAGGCTCAGTCTTGCGCCAGCCCTTGGCCGAAAA
CCGCTTGAACATAGAGACGTGAGCGGCCTCGGTGATCACGCCACACTGTTTGGCGCGCTG
CAGCCATCCGGTCATCGACAGACCGAACTCGTGCTTGAGCACATACAACTCTTGCCATTC
CAAGGCATGGCGTTGTGCGCCAAGCAACTGCAACACCGCGACACGCGGAGCCAGGAAGGC
ACCGGCGAACCGGTCGCAGGCTTTCTCTTCATTGATGCCGTCAGCCAGCCGTCCTTCGAG
CAGCAGGTGCCCCAGCTCATGCGCCAGCGTGAACCGCTGCCGATCACCGGGCCAGCGCTT
GGAGACAGCCACGACCGGATACTCCCGGCCATCTTCGGTTCGTGCCTTGGCCGTCAAGCC
AGAGAAGCCCGGATTCTCTTCATCGACCACGATGACCAGCAAGCCAAGGCCTTCGAGGGT
GTCGGTTAGGTCAGCAATCGGATTCAGCCCCAACTGCCAAGCGTTGCGGACCGTATCCGA
GAAGGCGTCGATCTCATCGAGCGAGGTGATCTGCTCAGGCAGATTCGCGGGCGGTGCAAA
CGCCGGGAACGGCAATTCGGGAAATGCGCCGAGCAACTCCACGCGCTTTTCCACCAGTTC
GACGACCTTGATCTTCAGCGCATCCTGCGCCGTCTTGCCAAAGGTCGAGAGCTTGCGGAA
TTCGGGCTGCAGCAGTGCAACCGTATGCGTTCGAAAGAAGTACTCGGTCCGGATGCCGCA
GGCGCGGGCCAGCTTGAGCAGTTGAGACGACGAGGGCGTCAGCAGACCCTTCTCGTACTT
CTGGATGGCGGTGTGAGAAACACCCACCTGTTCACCCAACGCACCCAGGGTCAGACCTGC
CGCCAATCGTGCTTGACGAATGCGATCTGCAATCATGACGCCTCCTTGGGTTGGGTTTAA
AACAACCGTGATCCTACCAAAAATTTAAACCAAAGAGAAGCCCGTCCGTCTCGAAGGCTG
TGGCGTCACTCGTGGGCGACTGCCTCCATGTAGGGTCGAATCACAGTGGCGACGCGGCAG
TCCTGAGCGTAGCGCCACAGATCGTCTGCGGACGCCTTGCGCGTCCTCCAGGCGTCTTTC
AATGCCTCCAGAGCCACATCTAGCCCGATCTTGTTGCGATGTTTGAAGCAATCGACCACG
GTCTTGGCCGGGTTGTAGATCCGCACCTTCACCCCATTGCACAAGTGCTCCTCGATGCCT
GCCAGATGAGCGCTACCGGCCATCTGAACCATCCGGATCGGCGGATAGTCGATCCGGGGT
GAGTGGCTACCGCGTGGCATGGCGATCCAGACTTGACGAGGTAGTTGGGTGGTCAGCCCG
TGAAACTGGAGTGCGGAGAGCAGGCAGAACACGGCTTGTGGCACCCTGGTGGCGACAAGG
GCAAGACTCTCGAATTCCGTTACCTGTGTGCCTGGCAGACGGTAAAGACCACGCCCGACC
CGTTCCAGCAGTCCTGCGGCAGTCATGCGCGTCAGGATGACCCGGGGCGTGCCGATGGCG
TCCAAATCGCTGGCGCGCAGCAGCCCTCTCTGGCTAGCCAGATCAAGGATGCGCTGGGTG
TGGGTCTCGGAGAGCATTGATGGAGTGTGTTCCATTTGTTCTCCAATTTCAAATAATCAA
CGAAATATCGGAACGTATGGCCATGCACATCGCCAAGGACTGCATCAACTACGGGGCATC
AGCATTCCCTCTCGCCGGGTACCGGCATGGGCGCAGGTGGTGCATCTCCCAGAGAAAGAT
CTCCTCGATGCTGAAGCGGATGACGTCACCGTTTGCGATCCGATAGAACGGAATGCCCAG
CCGCAGGCGTTCCTGATTCTGGTGAATCCAGTAACCGGGCAAGCCAGTGATGTCGACTAC
ATCTTTGGCGGAGTAGAAAACCCGATCACGGCGTTCAGGCCGCTTCTGCATCATCTGCTC
GATGGCGTCTTCACGTGCTGTGGGAGATGATTCGGACAACGGGCGTCCGCTAGGGGATTT
CCAAGTGACCCGAGCCTTGCGCTCGAAGGTCTCGACCTCCATCAGAAGGTAACGAACAGA
TCTGTTGAGGTGCCAGGCGGGTGGGCCGATTCCTTCCGAGCGCCACTTTTGCAGCGTCTT
GGGTGAGAGATTCCACCTCGAGGACAACTGGTTTTCATCGAGGACCGGATACGTGATGAC
TGGCTCATCCGGGCTGACCACAACACCCTGTCTATCGGCATCAACCTTGGGCTTCATCGC
GCGCCTCCGTCAGCGCGGCCTCGGCCGCTTCAAGACTGCCGTACTGCGCGATGAGTGCGA
AGGCCTCGCTCAAGTAGTACCGCTTTGGCTCAGGGGCGGCGGGCGCGGGAGATTCGACAA
CGGGCTGCGCGTCGTTCAAGGATGGCAGCGGCACTTCGTTGGACATGCCCTGGCGGTTCA
CCTGCTCATAGGTGACGATCTCATCCACTGGATAGCGGACGGCCTTTGAGAGCTTGATAT
ACGGCGGGCCTCGTTCTTCGCTGCGCCAGCGTTGTAGGGTCTTGATGCTGACGTTCCACC
GCCGAGCAAGCTCGGTTTCGGTGAAGGCGGGTTCGGTTTGCATGGCATGTCCTTTCGTCG
TTCGTGCCGGGCATTACGGCGACAAACGAGAGGAAAGCCAAGTTGCAGCCCCGAGATTCC
TTGGCAGTCACGGCAACTGCGAGTGCCAATCAGCCTCTCTGAATTTACAATCATGGGCAT
GCGCGGCTGCGCGAAATCCTTCCCCGGAATCGCGCGAAGGTCTCAAGGCTTCCGACCGGG
GCTGAGAGACTGCTGATATGTGGGTTTGGTTTTCTGTTAAACTACACCACCATCTTCAGA
GACCTGCAGAAATGCAGGTCTTTTTTTTGCGTGCGGCCTGCCATCCACGCATGGCGTGGA
TCTACCTGGCGCTGGCCCCTTCCATGGCCTCGATCCATGCCGGGCCACCGCCGTCTGGTT
GACGAAACATTTACACCGGTACCCGCCGCGGCACCTACGCTGCAGATTCCTGCCGGAGCC
TGCCGATGCAATTGCGCCCCACCCTGCTCGCCTGCCTGCTGCTGGCCGCCGCCCCGGTGA
TCGCCGCCGAACCGGTGCGTGCAGTCGACACGCTGGACATCGACCGCTATGCAGGCCAAT
GGCACGAGATCGCTCACCTGCCGGTGTCATTCCAGAAGCAGTGCGTCGGCGAGATCACCG
CCAACTACGGGCTGCGCCGCGATGGCCGCATCAGTGTCACCAATGCCTGCCGCAAAGCCG
ACGGAGAACGCGTGATCGCCGAAGGCGTTGCACGCCCGGTGGCTGGCCATCCCGGCCAAC
TGCAGGTGCGCTTCGTTCCGGACTGGCTGAGCTGGGTGCCACTGGTCTGGGCCGACTACT
GGGTGCTGGCGCTGGACCCGGACTACCAGTGGGCCCTGGTTGGTGAACCGGACCGGAAAT
ACCTGTGGATCCTCTCGCGCCTGCCGGAAATGGACCGCGCCCGGTTCGAGCAGTTGAAGG
AAAAAGCCGAAGCCATGGGCTACGACCTGCGCCCGCTGCGCCTGATGGCCCCGCTTCGCG
ATACGCCCGCCGATTGAGCCGCAGTTCAATCCGTACGCGCACCGTGCGCCCGAAGATCCA
GCGCTGCGCACGCCCCGCCGCCATCTTCACGCGCTACCCTCTGCGACGGCTCGCCACAGG
CGATCCAAACGACCATACGCCGTAGTATGCTTATTCCAACGCACCGCCTCCAGAGGACCT
GCGCCCATGCTCCACCGTTTCCGTATCGCCTTGATCGTCCTGAGCACCCTCGCCCTTGCC
GCCTGTGGCAACGGCATCGTCAAGCGTGTTTCGGAACCGGCGGCCAGCCTGCAGCAGCTG
ACCGTGCGCGCCGACGGCAACTGGACCGTGGCGCTGCGCCTGCAGAACTTCAGCTCGATG
CCGATGACTTTCGATGATGTGTCGCTGGCGCTGACCGTCGGCGATGCCGAGGCCGGCACC
CTGCAGGCCAAGCCCGGTATCTCCATCGGCGGCACCTCCGCGGATGTCATCAATGTCGAC
CTGGTGCCCAGTTCGGCCGCACGCCTGGTGGTGGCCGATGCACTGGCCGGCAACCGCACC
CTGGCCTATGGCCTGAAGGGAACGGTCGCGGCCACGCCGCAGGAAAAGAAGCAGCGCAGC
TTCGACATCAGCAGCCGCAGCACCCTCAACCAGGCCCCGGGCCTGCCGGGCGTGCTGCGC
TGATTTCCACCTTCCGTCGCGGCGCCTGGCGCCGCTCTCCCCTGCCCTGATCAAATCGAG
ACGTACCGATGAGCAGCTACACCGCCCCGCTTTCCGACCTCCGTTTCGCCCTGCACGACG
TGCTCAAGGTCGAACCCCTGTTCGCCCGCCTGGGCTTCACCGACGCCACCGCCGACGTGG
TCGATGCCGTGCTGGAAGAAGCTGGCCGCTTCAGCGCCACCGTGCTGGCCCCGCTCAACA
GCGTTGGCGATGAGATCGGCTGCGTGCTCGACCAGGCCACCGGTGAAGTGACCACCCCGC
CCGGCTTCAAGCAGGCCTACGACCAGTTCGTCGATGGCGGCTGGACCGGCCTGACCGCCT
CGCCGGAACTGGGTGGCCAGGGCCTGCCGCACACCCTTGGCGTGCCGCTCAACGAAATGA
TCAACGCCGCCAACCTGGCGTGGGGCAACTTCCCGCTGCTCTCGCACGGCGCCATCGAAG
CGCTGAAGCAGCACGGCGAGGCCTGGCAGCACGAGGCCTTCCTCAAGCCGCTGATCGAGG
GCCGCTGGACCGGCACCATGTGCCTGACCGAGCCGCACTGCGGTACCGACCTGGGCCTGC
TGAAGACCAAGGCCGAGCCGAACGCCGATGGCAGCTACTCGATCACCGGCACCAAGATCT
TCATCACCGCCGGCGAGCACGACCTGACCGACAACATCGTGCACCTGGTGCTGGCCAAGC
TGCCCGACGCCCCTCCGGGCGCCAAGGGCATCTCGCTGTTCGTCACGCCCAAGTTCAAGG
TCGACCGCGATGGCAATGTCGGCGAGCGCAACGCACTGCGCTGCGGCTCGATCGAGCACA
AGATGGGTATCAAGGGTTCGGTCACCTGCGTGATGAACTTCGACGGTGCGCAGGGTTACC
TGGTCGGCCAGCCGCACAAGGGCCTGCAGGCCATGTTCACCATGATGAACACCGCGCGCC
TGGGCGTCGGCCTTCAGGGCATCGGCCTGTCCGAGCGCGCTTACCAGAACGCACTGAAGT
ACAGCCGTGAACGCCTGCAGTCGCGCGCCCTGAGCGGTGCGAAATTCCCGGACAAGCCGG
CCGACCCGATCCTGGTGCACCCGGATGTGCGCCGCATGCTGCTGACGGTGAAGTCGCTGG
TCGAGGGCAGCCGCCTGCTGGCCCTGCACGCCGCCACCCTGATCGACGTTGCCCATCACG
CCGAGGACGCCGCCGAGCGCGAGCGCGCCGATACCCTGGTGAGCTTCCTGACCCCGATCT
CCAAGGCCTGCCAGACCGAATGGGGCATCGAGAACACCTACAACGCCCTGCAGTGCTTCG
GTGGCCACGGCTATATCCGCGAACACGGCATGGAGCAGCTGGCCCGCGATGCGCGCATCA
CCACGCTGTATGAAGGCACCACTGGTATCCAGGCGCTGGACCTGATCGGCCGCAAGACCG
CCTCCAGCCAGGGCGCCGGCCTGAAGCTGATGCTGGCCGAGATCGAAGCCTTCGCCAAGG
AGCATGAAGGCAACGAAGCGCTGGCCGAGTTCATCGGCCCGCTGCGCGCCAAGGCCGCCG
AATGGGGCAAGCTGACCCTGGACGTGCTGCAGCGCGCGGCCGGCAATCCAGACGAACTGG
GGGCGGCCAGCTACGACTACCTGTTCTATTCGGGCTACGTGGTACTGGCCTACTGGTGGG
CCCGCAGCGTGGCCGCCGCCGACGCCAGCGCGCACGGCGCCGCCTTCGCCGAGGGCAAGC
GCGAAACCGCTCGCTTCTACTTCGCCCGTGTGCTGCCGCGCACCCTCAGCCACGCCGCCG
CGATCCAGGCCGGCGCCGCCCCGCTGATGGCGATGGACGACGAGCGCTTCGGCGCCTGAG
CCGGGCTGCCGCCCGGCACCCGCGGTAGTGCCGGCCGCTGGCCGGCAACCGCAACAGCTG
GCTTCCTGCGGGATGGCGAGGTGGGTCCAATTGCGGGGGACGGCGCAAGTCCCCCTCCGG
GGCCCGGCCCAGCCGCTGGCGGCTGTGCGTTCGGGCGCTTGCGAAGCAGTGCTTCGCAAG
CAAAGCGCCCTCACCCATGTAGCCTTGATCGCGCCATCCATGGCGCTCACGCCCCCGCAA
CCGGACCCACCCCGCCTTCGACAGATTTCCGCTACTGCAGATCCATGCCACGCGTGGATG
AGACCCCCCTAAATCCCTCTGGAGAAGAGCCCCCTTTTGTTAAAGGGGGCGCGCCGACAG
GCGCGGGGATTAGGAAGAATGCGCGGGCAACCCAGCGCGCCAACGGCGGGCTGGGTTGCT
AAAGGGGGCGCACCGACAGGTGCGGGGGATAGGAGGAATGCGCGGACCTGAATCGTTGCG
ATTTGCGTATCGCCGACAGGCGATACACAAATCGTCAACATTCAGGTATAAGCTGTTCTC
CCGATGGAGACAGACACTACACGCTTGGGTCTGATCGAAGCCGGAGCTCCGTTTTCTGCT
CCGGGCGCCGAAGCATCGCCCAACGCCACGACGCTGCATCGCCCCGGTTCGGTCCGGCTG
CTCTCGCTTGATGCCCACGGACGCGTACTAGACTGGATCACCTGGCAGGATGCGGCGTGC
CTCTACGCCCGCGAAGCGGTGGCCTGGACGCTGGGCGATCCCTGCCTGCACATCCACGGC
GGCACCAATCGCTTCAGCGGCCTGCAGAGCGGCATGGACCTGCACCCGATCATCGCCGCG
CGCGGCCATGCCCGCTCCCGCGCGATCGACCCCACGCCGAACCTGACCAACCCGGCCCTG
TTCGCCCGCGACGCCCACCTGTGCATGTACTGCGGCCAGCAGTTCAACCGCCCCACGCTC
ACCCGCGACCACGTCGTGCCACTGTCCAAGGGCGGCCTGGACTGCTGGGAAAACGTGGTC
ACCGCCTGTTTCCACTGCAACTCGCGCAAGAGCGACCGCACCCCGCAGCAGGCCGGAATG
CCGCTGCTGGCCGTGCCCTACCGGCCCAGCTGGATCGAGCACCTGATCCTGTCCAACCGC
AACATCCTGGCCGACCAGATGGCCTTCCTGAAGGCGCAATTGCCCAAGCGGTCGAAGCTG
AGCACCTGAACGCCTGAAAATGCAACCCTCACCGTCCTGTCACGGACGGCGGCGTTTGCT
TGCCCCACCCCCGTTTGAGGGCGAAAATGGGCATTCAGAAAAAGTGCGAACATGATGATC
GACTCTGCCCGCTATCCCCGCCTCGCGCGCATCCAGACGCCGGATGACCTGCGCACGTTC
GACGAATCCGAACTGAGGGCGGTTGCCGACGAACTGCGCGCCTACCTCATCGAATCGGTG
GGCAAGAGCGGTGGCCACTTCGCCGCCGGCCTGGGCGTGATCGAACTCACCGTGGCCCTG
CACTACCTGTACCAGACTCCGGTCGACCAGCTGGTCTGGGATGTCGGTCACCAGACCTAC
CCGCACAAGATCCTGACCGGGCGCCGCGACCAGATCCACACCGTCAAGCAGAAGGACGGC
GTCGCGCCATTCCCGAAGCGCGAGGAGAGCGAATACGACACCTTTGGCGTCGGCCACTCC
TCCACCTCGATCTCGGCGGCACTCGGCATGGCCATTGCCCGCCAGTCCGAAGGCGACGAC
CGCAAGATCGTGGCGGTGATCGGTGACGGTGCGATGACCGCCGGCATGGCCTTCGAAGCG
CTGATGCACGCAGGCGGCATGGACCCGGAACCGAACCTGCTGGTGATCCTCAACGACAAC
AACATGTCGATCTCCGAGGCGGTCGGCGGCCTGACCAAGATGCTCGGCCGTGCCACCGGC
AGCCGCACGCTCAATGCGCTGCGCGAAGGCGGCAAGAAGATCCTCGGTGACAAGAAGAAC
AACCCGGCGCGTTTCGTGAAGCGCTGGGAAGAACACTGGAAGGGCATGTTCGTGCCGTCC
ACGATGTTCGAGGAGATGGGCTTCCACTACACCGGCCCGATCGACGGCCACGACATGCCC
GCCCTGCTGTCCACGCTGAAGACGCTGCGCGCCTCCAAGGGCCCGAAGCTGCTGCACGTG
ATGACCACCAAGGGCAAGGGCTACGAGCCGGCCGAAGGCGACCAGATCGGTTACCACGCC
GTGGGCCCGTTCGATCCGGACAAGGGCCTGGTGGCCAAGGCCGGTGCCAAGAAGCCGACC
TATACCGATGTGTTCAGCGACTGGCTGTGCGATGCCGCCGCCGCCGAGCCCCGCCTGTAC
GGCATCACGCCGGCGATGCGCGAAGGCTCCGGCCTGGTGCGTTTCAGCAAGGAATACCCG
CAGCGCTATTTCGACGTGGCGATTGCCGAACAGCATGCGGTCACCCTCGCCGCCGGCATG
GCCACCCAGGGTGGCAAGCCGGTGGTGGCGATCTACTCGACCTTCCTGCAGCGCGCGTAC
GACCAGCTGGTACATGACGTGGCGATCCAGGACCTGGACGTGCTGTTCGCGATCGACCGC
GCCGGCGTGGTCGGCCCGGACGGTGCGACCCATGCCGGCAACCTCGACCTGAGCTTCCTG
CGCTGCGTGCCCAACCTGGTGGTGATGGCACCGTCCAACGAAGCCGAGTGCCGGCAGATG
CTCAGCACCGGCCTGCAGCACCCGGGCCCGGCCGCCGTGCGCTACCCGCGCGGCACCGGC
ACCGGCGTTGCAGCCGGCACCGACCTTTCCACCCTGCCGATCGGCAAGGGCGAACTGCGC
CTGCAGGGCAGCCGCATTGCCCTGCTCGCCTTCGGCAGCACCGTGGCCGCCGCCGAGCAG
GTCGGCCGCGAACTGGGCCTGAGCGTGGTCAACATGCGTTTCATCAAGCCGCTGGACCGC
GAGCTGGTGCTTGCTGTCGCCGCCCAGCACGAAGGCCTGGTGACGATCGAAGACAACGTG
GTGGCCGGTGGCGCCGGTTCAGGCGTCGGCGAGCTGCTCAATGCCGAAGGCGTGCTGCGC
CCGATCCTGCACCTGGGCCTGCCCGACAGCTACCAGCATCATGCCAGCCGCGAGGACCTG
CTGGCCGAAGCAGGCATCGACGCCGCGGGCATCCGTGCGGCCGTGCTCAAGCGTTGGCCG
CAGCTGGCCACAGGTACCCCGCCGCTGAGCGCGGCGGGCTGAGGTCGATTGCCACCCAGT
GGATCCGCGCATGGCGTGGATCTACCTTGCGTCTGCATCCACGCATGGCGTGGGTCGACC
CCGGTTCCGCAGTAGATCCACGCCATGCGTGGATAGCGGGACCCGGAAACAGGATCTGGC
CTGACACCCCCGCCCTCAGCCGTAGCTGACCGCTTCCACGAAGGCGCCGCTGGCTTCCAC
GCGCACCGCGGCGCGCTGCCCGGTATCGACAAAGTGCAGGCGCGCCAGGGTTTCAGCGAA
GTCGAAGGCGCGGGCACCGTCGCGGAAATCGATCGGCTCCGGCCGGTCCGGATGCAGCAC
GCGCCATTGGCGCTGTTCGCATTGCAGGCGGATCAACATGCGGCTCACTCCTTGAGGCAG
CGTATCGACGGTAGCGGGACATTCCTGCCGATCACGGCAGGCATCGTCGCAACAGATCAG
GGACACACAGAGATGCCCTGATCGCAGAAGATACGGCAATTCAAAATGTGAGCTGTATCA
GATTTTTCTGATTTTAGAGGGGCACGCTCAGTTCACCTGGAACTGTGCCCGGCAGCCGTC
GCTGACCCAGATGCCACGACGATCCCAGCCCCAAGTCTGGCCCTCGATGCAGGCACTGCG
CGAATCCTGGCGAACCAGGCGCACGCCGCGGCGGATGCGGGCGTCGCAGTACTCCTGGCG
ATGCCCATTGGAATGACAGGTGATCACCTCACCGCCGCCCCAACCGTTGCCGTTGCCGTT
GCCGTTGCCCCAACCACCCCCATTGCCCCAGCCGCCACCACGACGGTACTCGCCGACGAA
CTCGGCGCGGCAGCCCTGGGTCACCCAGACGCCATAGCGCGACTGGCCCCAGGTCTCACC
TTCCACGCACGGCGAGCCGGACAACTGGCGGATCATCCGCGCGCGGCCCTCCAGACGGCA
CTCGTTGCTACGGTTCTTGATCGACTCGCAGCGCACGATGCCGCTGCCTTCGCGGCCACC
GTAGCGGTCGTCGTCATAGCCGTAGCCATAGCTCTGCGCCTGGGCGCCACCCGCCGCCGC
CAGCATCGGCAGCAGGGTGCAGGCCAGGGTACGCCAGGTGAGTGCCTTGCCCATCGAGAT
CTCCAGATGAATACGATGGCGCAAGCATCCGGGATTCCCGGCACGGCGCACAGGGGGGCG
CGTGACGCCGGTTTTTCCCCATTCAAACAACGCAACCGTAGCTGACTGCACGCAACGACC
GGCATCAGTCTCCTACGTGCAGGGCATCCACCGCGCTGCCGAGCGCCTCGACCCGCACCG
TGCTGCGCTGGCCGGTGCGACGGTGGTGCTCGAGGGCCCGCGCCGCGGCGACATCGAAAG
CCTCGGCGCCCCGCGCATATCGGGTTGCGTCATGCACCTGCGGATCCAGCACGGACCAGT
GCCGGGCGTTGCGTTGAACGGTAATGACCATGAGGGGCTCCTGCGGATGGAAGGATGCGA
CGGCAGGCGGACGGTCCACGTGCCGGTACACCTTCAGGCTAGCGATCACGTCAGGGGTGG
CCCATCAGATTTGTACGAAAATGCCGCGCCCTCCGGTCAGCCCTTGCCTGCCCTCACATC
CCTGAGTCCATTTAGCCTGTTCATTCCGTGATTCTTGTCACGGAGTCAGCCGGGCTTCAC
ACTACCGTCATCAACAGGGGCCCCTTCCACATGCGCACCTTCTTCTCGCAGCAGCGTTGG
ACGCTGCTGAAGTTCTATTTCGTGGCCAGCTACCTCGTGCTGATCGAGGAACTGATCCGC
GCCGCCATGCACTGAGCGCTTGCTGCAGGGCTATTTGCGACAGACACTGTCGCTTTAGGC
ACGGAGTCCGCCCGATGAAAGCGCTTCTTCTGATTCCAGCCCTGCTGGTGCTGTCCGCCT
GTGCCAACCAGCATCAGGCCGCTGCGCGTGCCGATACGGCGGCCACTTCGCCCGCCACGC
CGAAGGTCGGTGGCGACCGCGATGCCCACGGTTGCATCGGTTCGGCCGGCTACCAGTGGT
GCGAGCACAGCCAGCGTTGCGAACGTCCGTGGGAACTGGCGCAGGCACAGGGCCTGGCCA
ACACCGCCGAAGCCATCGATGCCTACTGCGCGAAGCCGGCCAGCCAGGCGCGCAAGTGAG
TCGCGCCGCCCATGGCTGAGCTGAGTCCGCTCCCCACCCTGGCCCTAGGCCGCTACCGCC
ACTTCAAGGGCGGCGAGTACGAAGTGCTCGACATCGTCCGCAGCAGCGAGACCCTGCAGC
CGATGGTGCTGTACCGCGCGCTGTATGGCGAAGGTGGCCTGTGGGTACGCCCGTACGCCA
TGTTCGTCGAGCAGGTGCCCGGCGAGCACGGACCGCAACCGCGTTTCGCCCGCGTCGACG
CATGAGGGTTCCGCTGCCGGCCATGGCCGGCAGCGCGCGGTAACGCGGCGGGCCTGCGTT
ACAATCGTACCGTCCAGTCGGTTTCTTCCCGCCATGTCCGCATCCCCCTCCCGTTCGCGC
CGCAAGGCGCCCGACAGCGTGCGCCAGTCACTGCTGCAGGCCACCATTGAAGTGATCGGC
CGTAACGGCCTGGCCGCGCTGACCGTGCAGGACGTCGCGCAGGCCGCCGGTGTCAGCAAG
GGTGCGTTGTTCCATCATTTCAGCAGCAAGCAGGTGCTGGTGGATGAAGCCATCGGAGCG
CTGATTGGAGAATTCGAAGCGCGCGTGCGCGCCCTGCTGCAGGAAAACCCCGAAGGCCAT
GGCCGTTTCAGCCGCGCCTATGTGCAGGCCAACTTCGAGCATCTGCTGCAGCAGGAGCAG
GACAACGACATCGGCCTGACCTTGGGCAACCTGATGGAACCGGGCCTGCTTGCGCACTGG
CGCAACTGGAAGCGCGCGATGCTGGCCGAGTTCCCTGGCGAAGCCGGCGACCCACGGCTG
TACGCGGCGCGCTGCGCTGCCGATGGCTACTGGGCCACGGCCTATGGGCGTCCGCTGGAC
GAGGAAGAACGTGCCAATGCATTGGCCATGGCCGAGCAGGCCCTGAAACTGTGCGACCCG
CAGTGAGCTGGAGCGCTCGATGAATCCCTACCTCTACCTTGCCGCTGCCATCGTGCTGGA
AGTGATTGCCACATCACTGCTGAAGGCATCCGACGGCATGAGCCGGCTGGCGCCGACACT
GGGCGCACTGGTCGGCTACGGGCTGTGCTTCTACCTGCTGTCGATGACCATGAAGTCGAT
CCCGACCGGCATCGCCTACGCAATCTGGTCCGGCGTCGGCATCGTGCTGATCTCACTGAT
CGGGCTGGTGGTGTTCAAGCAGCGCCTGGATGCACCGGCGTTGACCGGCATCGGCCTGAT
CTGCGCCGGCGTACTGGTGATCAACCTGTTCTCGCGCAGCAGCGCGCACTGAGCACGCTG
CTGCGCGATCAACGCTAGCTGACCTTCTTCGCTACGGTCATGCCGAGCAGGAACAGCACC
ACGGCGATGATGATGCCGGCCCAGAACAGGAACTTGGCGATACCGACCGCGGCACCGGCA
ATGCCACCGAAGCCGAGCACGCCTGCGATCACACCGATGACGGCGAAGATGATGGCCCAC
TTGATCATGTCAAACCTTTCCCTGCGGGGACTGCGTACTGGATGATCAGGCTAGGCCGTG
GCCGATGCGGCAATCGTGAACAGGCCGCGTGCGCGGCGTGAATCAGCGCGGACGGAAGCG
CAGCAGCGCGACGGCAAACGCCAGGAACACGCTGCCCACCAGGCGCTCGAACCAGCGTCG
CGCAAACGGCTTGGCCAACCAGCGGCGAAGGCCATGGCCACCGGCCGCATACATCACGTA
CCAGAACAGTTCGCACGCGGCGAAGGTGGCCACCAGCACGCTGTACTGCAGCGCCTGGCC
GCGTGATGGGTCGACGAACTGCGGCAGGAACGCCGCCGCGAACAGCAGCAGCTTGGGATT
GCTCAGGCCCACCAGAAGGCCACCACGGAACACCTTCCACGCGCCCAGCGAGGCCGCAAC
CGGCGGCGTAGCATCGACCGTCACCGGCGGTGCCGGCCGGCAACTGTCACGCCATGCCTT
CAGGCCCAGCCAGGCCAGATAGGCCACGCCCAGATAGCGCAGCACCTCGAACAGCATCGG
CGAGGAATGCAGCAGCGCACTCAGGCCTGCTGCGGAGGCCGCCAGCACCAGCAGCATCGC
CAGCAGGCAGCCGGCCATCGCCGGCACACTGCCACGGAACCCCAGCCCGACGCTGCGACC
GAGGATATGCAGCATGTTCGGCCCCGGCGTACCACACAGAACGAACACCGTGGCGAGGAA
CCACCACCAGGTATGCAGGGCCATAGCGCACATCCACTTCAGAAGATCCAACCAGCATAG
AGTGCGCCGGGCCTGCCGCGGCACACACAGCGCAGCATGGATGTGGTGGTTACAGATCGC
CGCCATCGGCAACCGGGCACCATCTGTGCTGCAATGAGGGCTCCTGGCACGGAGCGGCGC
ATGAAGACCCTTGGCCTGATCGGTGGCATGAGCTGGGAAAGCTCGGCCCAGTACTACCGG
TTCATCAACGAGGAGGTACGGCGGCGGCTCGGCGGTGCGCACTCGGCACAGCTGCTGCTG
TGGTCGGTGGATTTCGCCGGCATCAAGCAGCTGCAGCACGAAGGCGACTGGGACACCCTG
GGTGACCACATGGTCGATGGCGCGCGGCGCCTGCAGGCGGGCGGCGCCGACCTGCTGCTG
ATCTGCACCAATACCATGCACAAGCTGACCGATCGCATCGAGGCGGCCTGCACGCTGCCG
CTGCTGCATATCGCCGACCCCACCGCCCAGGCCATCGTGCAGGCAGGCGCACGCAAGGTG
GGCCTGCTCGGCACCGCCTTCACCATGGAACAGGACTTCTACCGCGGCCGACTGCAGGAT
CGCTTCGGACTGGAGGTGCTGGTACCCGAAGCCGATGATCGTCGCAGCGTGCACGACATC
ATCTACCAGGAGTTGATCGCTGGTGTGGTCAGCGAGCACTCACGGCAGGTCTATGCCGGC
GTGATCGCGCGACTGGTGGCGCGCGGTGCCGAAGCAATCATTCTTGGCTGCACCGAGATC
ATGCTGCTGGTACGCCCGGAAGACAGTGCAGTGCCGCTGTTCGATACCACCGCCCTGCAT
GCGCGGGCCGCCGTGGACACGGCCCTGGCTTGAATCAATGCGCGCCGGAGCGCGGAATCA
GTCCGCGCCCTGCACTTCCAGCGCGGTGATCAGCCACTCGACCACCGCCGATGAATCGCA
CAGGAAGAAGATGGCGTCACCGGAGCGTGCTTCGGTAAGCAGCCGATAGACCGTGATCGC
CACCGCCGACTGGTTGGCGATGAACACTTCCGGGCTGCGCGGCCCTTCACTATGCCCGGC
AACGGCATGCAATGCCTTGCGCGCAGCCACAGTGGCAGCCGGGTCCGCGCTGCGGGTCAG
TTCCGGCCCGCGCAGCCCCCAGGCAACGAACACATGCTTGCCCTTGAACGTAGTGTCCAG
GACCCGCACCTCGGCGCCACCTGCGTCGGCCGAGCGATGAATGACGGTACTGCTGATCAA
CGCAACCCCCTGTGGTCGTCGTGGTCCGCGCATCCTCCCCCACAGTCCGCCCGCATACCA
GTGACGGCAGCCACAGGCTGCGCCGACAGGCGTGGAAGACATGTAAGAAGGTGTAAACCG
ATGCGATCGGATGTGCAGCGATGATACGGGATGTAAGCCTCTGCATGGGCTGGTGCGCAC
TACTAAATCCCTCCTGAGCCGCTTCCGGAACGATGCGTTCCGACGGCCCCGTGCTGGGTC
ATTCTTGCCGCCCGAATCCCCGCCCGAGGCTCCCCCATGACCCTTCGCCCGCTGCTGCCG
ATCACCGGCGCCGCCCTTGCCCTGCTGCTGGCCGCCACCGCCGTGGCCGCCCAGGACTAC
GACACTGATCACATTCCAGCGCTGCGCTGCGAATCCCAGTTCAACAAGACCGAGCAATGC
CCCATCGAGGGACCGATGCGCCTGGCCAGGCAGCTGTCGGTGACCCGTTGCGTGGAAGAC
CAGAACTGGGGCCAGAGCCGGCGCATGCTGTGGGTGACCGACGGCTGCCGCGCCGAGTTC
GTTGCCGACGAACACGGCCGCTGGCCGGGACGTGGCCGCAGCCGTGATCGCGACAACGAG
GGCGAACGCCTGGTCTGCGAGTCCTACGAGAACAAGGACAAGGAGTGCCGGATTCGCGTG
CGCCATGAGGTACGGCTGGTCAGGCAGAAATCGGTGACAGCCTGCATCGAGGACCGCAAC
TGGGGCTGGGACCGCCGTGGGATGTGGGTCAGCGACGGCTGCCGTGCCGAGTTCCGGGTG
TATTGACTGCCGGCCGCGCGCTGGCTGCATCGAGCAGGCGTGCGTGCCAGGCGGAGTCGA
TAGACTATGGCCTGCACGGCAGGGAGCACGACATGGAACGATGGTATCGGGCGACGCTGC
TGGCGTTGATCCTGCATCAGATCGACGCTGCGTTCTGGCAGGAATGGGCCATGTTCCATG
TCCCCGGTGGCATCCAGGGCTTCCTGCTGTTCAACCTGTTCGCAGTCGGCGCCGTGCTTT
GGGGTTATCGCCAGATCGTGCTGGGCACATCCACGGCGCGCAGCTATGCACTGGCGTGCG
GGGGGCTCGGCATTGGCACGGCACTGATCCATCTGGCCTTTGCCCTGTTCGGTCGCAGTG
AATTCCACCTGCCGCTGTCGACTGCCGTCCTGCTCGCCTGCTTTGTGTCGGGTGGCGGCC
TGTTGCTGAAGCTGCGCCCGCGATGAACCGGACGTCCTCTTCTCCGCACCTGCGCGACGG
CATTCCGCAGGACGCAGATGCCTTGATCGCGCTCGACAGCGTGGCAGCCACTGATCCACG
GCGGATCATGCAGATTGCCGACTGGCTGGCGCACGGCGTCGTGCAGGTCGCCGAGCAGGA
CGGCAAGATCGTCGGCTACCTGGTCATCCATCACCACTTCTTTGGCGAAGCCTTCATTGA
CATGTTGATGGTGGCGCGCGAACAGCGCAGCCAGGGCATCGGCGCCATCCTGCTGCGGCA
CGCGATCACGTGGCGTGGTGGCGGCAAGCTGTTCACCTCGACCAATGCCTCCAACACGGG
CATGCAACGCCTGCTCGCTGCCGCCGGCTTCGTGGGCAGCGGCATCGTGCATGGCCTGGA
TGAAGGCGATCCGGAACTCATCTACCGCTTCGCGGAAGACTGATCAGCATCTGCAGAACG
CACAAAAAAGCCCACGCATTGCTGCGCAGGCTCCTTGATTCATCACAGTGGTCGGGACGG
CCGGATTCGAACCGACGACCCTCTGCCCCCCAGGCAGATGCGCTACCAGGCTGCGCTACG
CCCCGACTGATGCTGCGATGTGCCCGCCAGTGCGGCGGGCCGTGAAGTATAGCGGATTAC
GATGGAAATGGGATCAGCGGCGCAACAACTGCAGCACTTCTTCCAGCTCCATGCGCACCT
GCTTGATGATCTGGTTGCTCAGCGCCGATTCCTCGCGGGCATCGGGGCCATCCAGGCGCA
GGCGGGCACCACCGATGGTGTAGCCCTGTTCGTACAGCAGGCTGCGGATCTGCCGCACCA
TCAGCACGTCATGGCGCTGGTAGTAGCGGCGGTTGCCTCGGCGCTTGGCCGGCTCAAGGC
TGGGAAACTCGGTTTCCCAGTAGCGCAGGACGTGCGGCTTGACGTCGCACAGCTCGCTGA
CCTCACCAATGGTGAAGTAGCGCTTGGCCGGGATCGGCGGTAGTTCGCGGTTACTGCCCG
GATCCAGCATAAGCCTCCACCCTCTCCTTGAGCTTCTGGCCCGGACGGAAGGTGACCACC
GTACGGGCGGAAATCGGAATTTCCTCGCCAGTCTTGGGGTTGCGACCCGGGCGCTGGTTC
TTGCGCCGCAGATCGAAATTACCGAAGCCCGACAGCTTCACCTGACGTCCCTGTTCCAAT
GCTTCACGCAGCACATCGAAAAACGCGTCGACGAATTCCTTGGCTTCACGCTTGTTCAGA
CCGACTTCGTCGAACAGCTTTTCCGCCATCTCCGCCTTGGTCAATGCCATTGCCTGCTAC
CCCCGAGTGCTGCCCGCTCAGCCGCGGATCCGGGCGTGGTGTTCACGCTCGATGGCAGTG
ACCGCCTCGGCCACCACCGCATCCACGTCGCGGTCCGTCAGAGTGCGCGACTTGTCCTGC
AAAATCAAGCCCATAGCGAGACTCTTGAAGCCCGGCTCGACGCCCTGGCCAACATAGCGG
TCGAACAGGTTCAGGTCGCGCAGCAGCGGGCCGGCGGCCTGGCGGACGGTCGCCGCCAGG
TCGGCCCAGGCCACCTGCTCAGGCACCAGGAACGCCAGGTCGCGGCGCACCGCCGGGAAG
CGCGACAGCTCGCCGGCACGCGGCAGGCGACGGGCGGTCAGCGGCTCCAGGTCCAGCTCG
AAGGCGTACACGTCGGCCTCGATCTCCATCGCCCGCGCCAGGCGCGGATGGATCTGGCCG
ATCCAGCCGATGGCCACGCCATCGCGGAACACCTCGGCCGAACGCGCCGGGTGGCCGTAG
GCGCGGGCCGACGGACGGAACTCCAGCTGCGCGCCACTGGCAGCCGCCAGTGATTCCAGG
TCGCCCTTCAGGTCATGGAAATCGACCTTGCGGGTCGGCAGGCCCCACTGCACCGCCTGC
GCCTCACCGCAGACCGCAGCGGCCACGCGCGGGGTTTCCAGCGGCGCCGGTTGGCCGTCT
CCGCCCTGCTGGGCAAACACACGGCCGATCTCGAACAGGCGCACGCGGCCCAGCTGGCGC
GTGGCATTGCGGCCAAGCGTGGCGACCAGGCCCGGCAGCAGCGACGGACGCATCACCGCC
AGTTCCGCCGACAGCGGGTTGGCCAGCGGCACCAGACCGTCGCGCAGCTGCCACTGGGTC
AGCAGCGCGTCGTCGACGAAGGCGAAGTTGACGGTTTCCTGCTGGTCACGGGCGATCAGC
TGGCGGCGCACGCTCAGCGCGTCCAGCTGGGTCTCGCTCGGCATCGCCACGCGCGAGGCA
CCGCCCGGCAGCGTGGTCGGGATCTGCTCGTAACCGTGGATGCGGGCCAGCTCTTCGATC
AGGTCTTCTTCGATGGCGATGTCGAAGCGGCGGCTCGGCGCCGTGACCTGCCAGCCCTCG
GCGGTGGCAACCACGTCCATGCCCAGCGCGCGCAGGATGCGCTCGACTTCGGCATCGTCG
ATGCTGATGCCGAGCACGCGGGTGATGCGGGCGCGGCGCAGCACGATGGTCGCCGGCTGC
GGCAGATCGGCTTCACGCACGGCCTCGGTGACCGGTGCCGGGGTACCGCCGGCCAGGTCC
AGCACCAGGCGGGTGGCGTACTCGATCGCGGTGCGCGGCAGCGCCGGATCGACGCCGCGC
TCGAAGCGATGGCCGGCATCGGTGTGCAGGCCCAGCTTGCGGCCACGGCCCATGATCGCG
GCCGGCGCGAAGTGCGCGGCTTCCAGGAACACGGCGGTGGTCGCGTCGGTGACGCGGGTG
TCGAAGCCACCCATCAGGCCGGCCAGGCCGACCGCACGGTCAGCATCGGTGACCACCAGG
AAGCTGTCGTCCAGCGCAGCATCGCGGCCGTCCAGCAGCTTCAGCGTCTCGCCCGCGCGC
GAACGGCGCACGGCGATGCTGCCCTGCAGGGTGCCGAGGTCGTACGCGTGCATCGGCTGG
CCCAGCTCCAGCATCACGTACTGGGTGATGTCGACCAGCAGCGAGACCGGACGCACGCCG
CTGCGGCGCAGGCGCTCGGCCATCCACAGCGGGGTCCTGGCGGCAGCATTGACGCCTTCG
ATGACACGGCCCAGGTAACGCGGCGCTTCGGCGCCGGCGTCGAGCTGGATGGCCAGCTCA
CGGCTGCCGACAGCCGCAATGGCGTCGGCCGCGAAGTCCAGCACTTCACTGCGGGTGGCG
GCGGCGACGTCGTAGGCGATGCCGCGCAGGCTGAAGCAGTCGGCGCGGTTCGGGGTCAGC
TTGATCTCGATGCTGGCGTCCGGCAGGCCCAGGTACTCGACCAGGGTCTGGCCGATCGGG
GCATCGTCCGGCAGTTCCAGCAGACCGGACGCATCGCTGTCCAGGCCCAGCTCCTTGGCC
GAGCAGAGCATGCCGTTGGACTCGACGCCACGCAGCTTGGCCGGCTTGATCTTCAGCTCG
CCGATCTGCGCACCAACCATCGCCAGCGGCGCGACCAGGCCCGGGCGTGCGTTCGGTGCG
CCGCACACGATCTGCAGCAGTTCGCCCTGCCCGGCATCGACCCTGCACACCTGCAGGCGG
TCGGCTTCCGGATGGCGCACGGCTTCAACGATGCGTGCCACGACCACGTGATCGAGGCCT
TCGCCAAGCGCGGTTACTTCTTCCACTTCCAGGCCGATGGCGGTCAGCACCGCGCTCAGC
TCATCGCGCGAGGCGGAGGTCGGGACGTGGCTGCGAAGCCAGTTTTCGGAGAATTTCATG
GTGTCACCCTGGTGGGAGGCGTGCCTCCCGTTGCGGTTTTTGGGGTCGCCCAGCGCATGC
GCAAGCAGGCGTCCATCCAGAAAGCAGCCGAGCATGGCTCGGCTCTACACGGTTGCGGCT
TACGCGAACTGCTTCAGGAACCGCACATCGTTCTCGAAGAACGCGCGCAGGTCGTTGACG
CCGTAGCGCAGCATCGCGAAACGCTCCACGCCCATGCCGAAGGCGAAGCCGGTGTAGCGC
TCCGGATCGATGCCGACATTGCGCAGCACGTTCGGATGCACCATGCCGCAGCCGAGCACT
TCCAGCCAGCGGGTGCTGCCATCGGGCTGCTGCCAGGCGATGTCCACTTCCGCGCCCGGT
TCAACGAACGGGAAGTAGCTGGGGCGGAAGCGCATCTCGAAGTCGCGCTCGAAGAACGCG
CGCACGAACTCGGCCAGCGTGCCCTTCAGGTCGGCGAAGGTCGAATGCTCGTCGACCAGC
AGGCCTTCCACCTGGTGGAACATCGGCGAGTGGGTCTGGTCGCTGTCGCTGCGGTACACC
TTGCCGGCGGCGATCATGCGCAGCGGCGGCGCGTGGTCGCCCATGTAGCGCACCTGCACA
CCGGAGGTATGCGTACGCAGCAGGCGGCCGTCGCCGAAGTAGAAGGTGTCATGCATGGCG
CGCGCCGGGTGGTGCGGCGGGAAGTTCAGCGCCTCGAAGTTGTGCCAGTCGTCCTCGATC
TCCGGCCCTTCCGACAGCTCGTAGCCCAGCCGGCCGAAGATGCCGGTGATGCGCTCCAGG
GTGCGGGTGATCGGGTGCAGGCCGGCACGGTCGCCATTGCGGCCCGGCAGGGTGATGTCG
ATGGCTTCGGCGGCCAGGCGCGCATCCAGTGCCGCGTCTTCCAGCAGCGCCTTGCGCTCG
CCCAGCGCGCGGGTCAGCACGTCGCGGGCCTGGTTGATCGCTTCACCGGCGGCCTTGCGC
TCGTCGGCCGGCAGGGCACCGAGCTGCTTGAGCTGCGAGGTGATGCTGCCGCTCTTGCCA
AGCAGGGCCACGCGCAACTGCTCCAGCACGTCGGGGCTCTGTGCGGCGGCCACATCGGCC
AGCGCCTGGGTGGTGAGGGATTGGATGTCGCTCATGGGGGGCTGGAACTCCAGTCGATCT
GCCATCGCGATGCGCGAAGGGCCGACCCCTGTCGCCACCGCCGTCCCCGCGCTGCCGTCG
TGGCCTCGCCGGGACCCAAAAAAGAATGGGGAAGGACTTGCGCCCTTCCCCATGCATTGC
CTTGACCTGACACCGTCCGAGTGAACGGTTACGGCATCGGGAAGGACTTATGCCGCCAGC
GCGCCCTTGGCCTTTTCGGCCAGCGCAGCAAAACCGGCTGCGTCGTGCACGGCGATGTCA
GCCAGGACCTTGCGATCCAGGGTGATGCCGGCCTTCAGCAGACCGTTCATGAAGCGGCTG
TAGCTCAGGCCGTTGATGCGGGCAGCCGCATTGATACGGGTGATCCACAGCGAACGGAAG
TTGCGCTTCTTCTGCTTACGGCCGATGTAGGCGTACTGCTGTGCCTTGATGACCGCCTGC
TTGGCGACGCGGAAGACCTTACGGCGGGCGTTGTAATAGCCCTTGGCGAGATCCAGGATT
TTCTTGTGGCGGCGACGCGCCTGTACGCCACGCTTAACTCGTGCCATTTTTCAGTTCCTC
AGAGGTAAGGGAGCATGCGGTCCAGACGGCCTGCGTCTTCTGCACGGACATGGCCCGTCT
GACGCAGATTACGCTTACGCTTGGTCGCTTTCTTCGTGAGGATGTGGCTACGGTTGGCGT
GGCCGCACTTGTACTTGCCCGAGGCGGTCTTGCGGAAACGCTTGGCCGCTGCCCGGTTGG
TCTTGATCTTGGGCATTGCAATGTCCTTGATGGGATATGACCCTGGTTTCTGACTGATCT
GGCGGCGGCCTGGGCCGCTCTTTCCGTCCTGCCATGATCGGCGTACGACCCGTCCTGGGT
GGGTCGAGCCGGGCATGATACAGGCAAAACCGCCCTGCCACCAGCCCCTGCAACCCTTTA
CCGGCGATTCACCGGCGTCCAGCAAAAGCAAAGGGACGCCAGCGGCGTCCCCTTACCCTG
AACCCTTCAGCCAGGCGCCCCGGAAGGCGGCCCGTCAGGCCTCAGGTCTTCTTCTTCGGC
GCGATCATCATGACCATCTGACGCCCTTCCAGGCGCGGACGGGATTCAATGACGATGTCC
TCGCCCAGATCGGTCTCGATCCGGTTGGCCATTTCGCGGCCCAGTTCCTGGTGGCTCATT
TCACGGCCACGGAAACGGATGTTGACCTTGATCTTGTCACCATCTTCGAGGAACCCGCGC
ATCTTGCGCAGCTTGATCTGGTAGTCGCCCTCGTCCGTGACCGGACGGAACTTCACTTCC
TTGATCTCGACCTGCTTGGTCTTCTTCTTGGCCTCGCTGGCCTTCTTCTGCGCTTCGAAC
TTGAACTTGCCGAAGTCCATGATCTTGCAGACCGGCGGATCGGCCTGCGGCTGGATCTCG
ACCAGGTCCAGGCCTTCATCTTCGGCCATGGACAGCGCTTCGTCGCGCGACAACACGCCG
ATCATTTCTCCGTCACTGCCGATCACGCGGACGCGCGGCACACGGATTTCCTGATTCTTG
CGGTTCTGTTTGTTGTCAGGGGTGCTGATATTACGTTCTCCCAAGGGTATCGAACCGGCC
CGGGTGCCTGTGCGCCCGGACCGGACCTTTGCTTACGCGCCCTCGGCGTGGAGCCGCTCG
ATGAAGGCCTGCAGGCTCATGCTGCCCAGGTCTTCGCCAGAACGCGTACGCACCGCCACA
GCCCCATTTTCCTTCTCGCGGTCACCGATGACCAGCAGGTAGGGCACGCGCTGCAACGTA
TGCTCGCGGATTTTATAGCCGATCTTCTCGTTACGCAAATCCGAGCTGACGCGGAAGCCT
TGCTCCGCAAGGGTTTTGGTCACGCCCGAGACGTAGTCGGCCTGGGCGTCGGTGATGTTG
GCCACCACCACCTGGGTCGGCGCCAGCCAGGCCGGGAACTGGCCGGCATGGTGCTCGATC
AGGATGCCCAGGAAGCGCTCCATCGAGCCGACGATGGCGCGGTGCAGCATGACCGGGTGC
TTCTTCTGGCTGTTCTCGTCCACGTACTCGGCGCCCAGGCGGCCCGGCATCATGAAGTCG
ACCTGCATGGTGCCCAGCTGCCAGGTACGGCCGATGGCATCCTTCAGGTGGTACTCGATC
TTCGGGCCGTAGAAGGCGCCCTCGCCCGGCAGCTCCTGCCATTCCACGCCACAGGCGGTC
AGCGCCGAGCGCAGCGCGCCTTCGGCCTTGTCCCAAGTGGCGTCGTCGCCCAGGCGCGAT
TCCGGGCGCAGCGCGATCTTGATCTGGATCTCGTCGAAACCGAAGTGCTGGTAGACCGCC
AGCGCCTGCTGGTGGAAGGCCGTCACTTCCGACTCGATCTGGTTTTCCGTGCAGAACACG
TGGCCGTCGTCCTGGGTGAAGCCACGCACGCGCAGGATGCCGTGCAGCGCGCCGGACGGC
TCGTTGCGATGGCACGAACCGAACTCACCATAGCGGATCGGCAGGTCGCGGTAGCTGTGC
AGGCCCTGGTTGAACACCTGGATGTGGCCCGGGCAGTTCATCGGCTTGACCGCGTACGTG
CGCTTCTCCGATTCGGTGAAGAACATGTTGTCCTGGTAGTTGTCCCAGTGACCGGACTTC
TTCCACAGGCTCACGTCCAGGATCTGCGGGCAGCGCACTTCGCCGTAACCGCTGTTGCGG
TAGACCTTGCGCATGTACTGCTCGACCACCTGCCACAGCGCCCAGCCCTTCGGGTGCCAG
AACACCAGGCCCGGTGCTTCTTCCTGCAGGTGGAACAGGTCCTGCTGCTTGCCGATGCGG
CGGTGGTCGCGCATTTCAGCTTCTTCGATGCGCTTGATGTACGCCTCGAGCTGCTTCTTG
TCGGCCCAGGCGGTGCCGTAGATGCGCTGCAGCTGCTCGTTCTGCGCGTCGCCGCGCCAG
TAGGCGCCGGAGATGCGGGTCAGCTTGAAGGCCTTCAGGAAGCGCGTGTTCGGCACGTGC
GGGCCACGGCACATGTCCACGTATTCCTGGTGGTAGTACATGCCCATCGCCTGGATGTCC
TCGGACATGTCCTCGATCAGGCGCAGCTTGTAGTCCTCGCCACGGGCCTTGAAGATCTCG
ATCACTTCGGCGCGCGGGGTCATCTTCTTGATGACGTCGTAGTCCTGGGCGATCAGCTCG
CCCATGCGCTTCTCGATCGCGGCCATGTCGTCCGGGGTGAACGGGCGCTCGGAGTAGATG
TCGTAATAGAAGCCTTCGGCGATCACCGGGCCGATCACCATCTTCACGTCCGGGTAGAGC
TGCTTGACGGCGTGGCCGACCAGGTGGGCGCAGGAGTGGCGGATGATCTCCACGCCCTCC
TCGTCCTTGGCGGTGATGATGCGCAGGCTGGCATCGTGGTCGATGACGTCGCTGGCATCG
ACCAGCACGCCATCCACGGCACCGGCGATGGTGGCCTTGGCCAGGCCGGCGCCGATCGAC
TGGGCGACCTCCATGACGCTGACGGGGTTTTCAAATTCGCGGCGGCTGCCGTCGGGAAGA
GTAATGTTGATCATCGCAGTGGCTTCGTGCGGGGCCCGCTGAGCGGGCTGGAAAGCGTTC
CCGGGGCGGCGCCCGGGCAATAAAAAAGCGCCGCGAGGGCGCCTGGAACACAGGGCCTTC
GGGGGCAGGTCAACAGTGGGCGGTGGTAGTGCTCATGTCGCACGCTCGGCCGGCGCTGGG
CGCGGGCCACCTTGTTCCAGTCAGGGTTCTACGATGATCTTAAACCAGCGCACGGGAAAG
CCCAAGGGCTACCGTACGGTCGGCTGAATGTGCCTCGCTGGCGGCGTGAAATTGCAATGA
TTACCATGTCGGCGCAGGCCGCTCCGTGCCAGCCTGCCCGCTTTCCCCCAGGACCCCGTG
ATGCGCCACCCGCTCCGACCGGCTTCCGCCGGCCCCGCCCGTGCCCCGCGTTCGCCGGCC
CGCTGCCAGGCCGGCCGCCCGCAATGATCACCGTCGGCCTTTCCACGCTCGGCTTCTGCA
GCTTGGGCATGCTGGCAGCGATGTTCTCGGCGCTGGCCTTCTATGCCGCTTCGCCGCATT
GCCGCTGGCCGCGCCTGCGCCGCGCCGGCCGCCTGGGCCGCCAGATCGGCCTGGTCGCCG
CTGCCGCCGCGCTGTGGCTGTGGATGGCCGAGCTCGGCTTTGCCGCCGGCCTGGTGGCGA
TGTTGTGCACCTGGATGCTGGCCGCGATGCTGCTACCGGCGCTGGCCGCCTGGCACCGTC
CCGGCACGGAGTCGCCCTGATGTGGCCGCGCGCCTTCGCTGGCACCGTGGCCGGCTTCTT
CCTGGCCGCGGCCGCGACCGGCCTGCTGGCATGGGTACCGCCCGGCCCCTGGCAGCGGGC
GCTGGTGCCGACCCTGATCGCTTTCATCCCGCTGTGGATGCTGGCCGCCCTGTGGGCGTT
CAGTTTCCGCAGCGCGCTGCGCGCCTGGCTGGTGCTGGGTGGCAGCGCCGCCGCCGGCTT
CGCCATGCTCGGGCTGCTGCGCCTGACCGGCGCGGTGCAATGAGACCTCTCCCATGAAGT
TCAGTTCGCAGACCCTGCGCACGTTCACCACCCTGCATACCTGGGTCGGCCTGGTGGCCG
GCTTCGGCCTGTTCGTGGCCTTCTACGCAGGTGCGCTGACCCTGTTCCATCACGACCTGC
CACTGTGGCAGACCCCGGGAGCCGCCACCGCACTGCCCGCCGGGCTGGACGATGCGCAGT
ACCTGCTGGAAGACGTGCTGGCTGCGCATCCGGAGGCACGCCGCCACGTCGGCATGACCT
TCCCCGGCGCCGAACACCCGCAGCCGCTTGCGTACTGGCAGGCCGATGACGGCAGCTGGC
GCTATGCCTGGCCCGGCCAGATCGCCGGCAGCCCCACACCACCGCAGACCGGACTGGCCG
AACTGGTCAACGAGCTCCATTACAGCCTCGGCCTGCCCGTGGCCGGGATCTACGTGATGG
GCATTGTCAGCCTGCTGTACGGCATGGCACTGCTCAGCGGCCTGGTGATCCATCTGCCGA
AGCTGCTCGGCGACCTGTTCGCGCTGCGTCCGGGCCGCAACCTGAAGCAGCTGTGGCAGG
ACGCGCACAACGTGATCGGCGTGCTCAGCCTGCCTTTTCACCTGATGTTCGCGGTGACCG
GTGCCCTGCTCTGCCTGGTGTTCGTGCAGATGGCCCTGCTCAACCCGTTGATCTACGACG
GCAAGGCGCTGCAGGCGGTGCCGACGGCGATGGACACCGCGCCCGTGCGCGATGCCAGTG
GCATTCCGGCACCGCCGGGCAGCCTGCGCGTGCTGCATGCGCGCGCGCTTGAAGTCGCCC
GCGCACAGGGCGTGGCCAACTTCGAACCGGCCTACCTGAAGCTGGCCAATGCCGGCGATG
CCAATGCCACCATCGAGATCACCGGCGAATCCACCGGCACGCTCGGCCCGCTTGGCGCGG
TGGCGCTGGACGTGGCCACCGGCGACGTTCTGGCCTCGCAGCTGCCGGGCCAGCGCGACG
CCAACCACGCCACGCTCAGCGCCGCCTACGCGCTGCACTTCGGCGAATTCGGCAACGGCG
TGGTGGTCTGGCTGTACTTCCTGCTCGGCCTTGGCGGTGCGTTCCTGTTCTATTCGGGCA
ACCTGCTGTGGATCGAGTCGCGGCGCAAGCGTCGCCAGCCGCAGCAGCCGCGCGCCGGGG
TGAACATGGCGCGGGCGACGGTCGGCGTGTGCATCGGCCTGTGCGTGGCGATCTCGGTCG
CGTTCGTCACCGCGCTGGTACTGGAGCGGCTGGCGCCGACGGCGGTCGATCGCGGCATCC
GCTGGGCCTGCTTCGGCAGTTGGGCGGCCTGTGCGCTGTGGGCCGCGCTGCGACGCCCGG
CGCAGGCCGCACGCGAGTTGCTGTGGGCGGCGGCGATCAGTACCGCGCTGGTACCGGTGC
TGCACGGCGCACTCAATGGTGACTGGCTCTGGCGCGCCGCCGCGCGTGGCCACTGGCCGC
TGTTCTGGGTCGACGCCATCGCGCTGGCCATGGCCTTCGGCTTTGCCCGCCTGGCAGTGG
CCAGCCAGCGCCGCGCCCGCAACGGCGATCCCAACAGCGTCTGGGCCAACTGAACCTTCG
CCGGGCATGGCCCGGCGCTACCTACCGTTGCGCGCAACGCCCCCTGTAGCGTCGAGCTTG
CTCGACAGCTGTTGATTTCGCGCCAAGCACCGTCGAGCAAGCTCGACGCTACCCAAGCAG
GATCATGCCTCGCCGGGGTAACGACTCACTTCGATCAGGTTGCCATCCGGGTCGCGGAAA
TACACCGATTCGATCGGCCCCAGCGCGCCGGTGCGTGCAACCGGCCCCTCCTCCACTGCA
ACGGACTGCGCCTGCAGGTGGGACAGCACATCGACTGTCGCCATGCGCGTGACCAGGCAC
AGGTCGGCACTGCCCGGCGTGGGCCGCAGCGCATGCGGCTGCAGCGGAGCACTGGCCGCA
TGCAGATTGATCTTCTGCTGGCCGAACTGCAGCGCGGTACGACCCGCGCCGAAGCGCACG
ACCTGCATGCCGAGCACGCGCTGGTAGAAATCACAGCTGCGGTCGATGTCGGCGACGGTG
AGGACCAGGTGGTCCAGGCGTTCAAGATGGATCATGCCCGCAGCGTAACGCTGCGGGCGT
GGCGATGCTGTGCGGGGTTGGGCCAATGGTATTGCGGCATTGCGCCGGGCATCGCCTGAT
GCAGCTCAATCGCCGATGCGCGCCTTCTGCCAGGGGCCCAGCATGGCGTTGAGCAGGCTG
GCCTGTTCGTCGTCGCCGGTCAGCTCCCACATGAACACCCCGGCCAGGCCCTGCTCACGG
GCGAACTGCGCACGCAGGCCGACCGAGCGCGGGTCTTCATAGCTGATGAAGATCTTCTGC
CCGGCGTTGTACAGCCACGGGCTCTGCGCCTGCGGCTGCCAGTGTTTCGTCCAACCCGGC
TGATCGAGATAGCGCGCCTTGATCACCCGCCAGTCGCCGGCGTCGGCCGGCGCACTGTAG
GACTGGTACAGCCCATCCGCTGCATCGCCGGTGACCTTGAAGCCGCGCCCGTAGAACGGT
ACGCCCAGCACCAGCTTCTCGGCCGGCACGCCGTGCTCGCGGTAGTACTGCACCGCGCCG
GCCACGTTGTTCCAGCGCCGCAGCTCCGGGGCCAGCGGATCGGCCGGAACCTCATGCAAG
GGCGCGTTGAACGTGGACACTGCCGAGAAGCCGGTGCCCATGTCGTAGCTCATCAGGTTG
ATGAAATCGAACACCTTGGCCAACGCCGGCAGGTCGTAGCTCGCTGCTGGATCGTAGGGG
CCATCGGTCTGCAGGCGACCGGCGGCCAGCGCGGCGGTCAGCAGCATCGGCTGTCGCTCC
TTGCGCCCGTGCGCGTCGAGTGCCATGCGGAACGCCTGCGCGAGCCGGGTCAGGTTGGCG
CGATCCTGCGGGCGGTGCGCCAGCTCCTTCGGTCCGCCACTGACCGGGAACTCCCAGTCG
ATGTCCACGCCATCGAAGCTGCCGGCATGGCGGTCGAAAAACAGCGCCATGCACGAGTCG
ACCAGGCGCTTGCGGCTGGCCTCGGTCAGCGCTGCATCGGAGAATCCACCTGCGCCCCAT
CCACCAATTGAGATCAGCGTGCGCAGATGCGGGTGCGCCTTCTTCAGCTCGGCCAGCGCA
GCAAAATTCTTCGGCGCTTCGGCGCCGACCGTGCAGCGGCCGTCCTCGATGGTGGAGAAC
GCGTAGAACAGGTGGGTGAGGCGCTCGGCCGGAATGCCCGACACCGGGTAGCGCGCGGCC
GAGCCGCCGGGGTAGTAGGCACCGAAGATCGGCGGCTGTGCGGGCGCGGCATGCGAGGCA
ATGGGCAGGGCGCCGGCAATCAGCACGGCAAGGACGGCCACGGTCTGGCGGAACATGGGA
TCTCCCGGTTCGAAGGCGCCGCCACGTTAGCAAACGGATGGGGCTGCGGGATGGTTGTCG
CGGCATGTCGTCCAGTGGACAGGCACGCCGCATCCCTTGACGACATCGGGGCAGACATGC
GATTGCCGTCATGCACTGCAGCAGGACACACACCGACGCCGGTCTCCCATGCATCGGCTA
AGGTAGCCGCGGACCTCCAACCGTGCATGGACATGAGCACCGACCACAACGACATTGACG
ACGGCGACCTGCTGGACGACGAAATCCTCGACGAACACCAGGCACTGGAGGCACGCGCCT
ACGCCGTCTTCCGCGAGGGCGACCTGCAGCAGGCAGTGGCGCTGTTCGGCGAGCTGATCG
CACTCGCTCCCGAAGTGCCGTATCTGCATTACATGCGCGGATTGGCGCACAAATACCTGC
GCGACTGGGCTGCCTCGCTGCAGGACAACCGGCAATCAGAACAGCTGCGCGGCGAGTTCG
ATGAAGCCACCGCGTGGAATGCCGGTATCGCCGCCACCGGCACCGGTGACTGGGCCGAAG
CGCGCCGCCAATGGGCCCGCTGTGGCATCACCCTGCCCGAGGGCGAAGGTCCGATCGAGG
GCAACTTCGGCGTGGCCTGTGTGCGCTTGGCACCGTGGTCCGATGCCGAAGTGGTGTATA
TGAGCCGCATTGATCCGGTGCGTGCACGCATCGACAACGTACCGCTGCCCGAAAGCGGCT
TCCGCTTCGGCGACATCGTGCTGCACGACGGCGCATCAACCGGCCAGCGCACCTACGGCG
AGCGCCAGGTGCCGGTGTTCAACGCGATGCAGCGCCTGCAGGCATCGGACATGACGACCT
TCACCGTGTTCGTGCAGTGTGATTCGGCCGATGACATCGCTGCCCTGGAGGCCATCACGC
TGCCAGGCATCGGCATGGTCGAGGACTGGACGGCCACCGTGCGCCGGCTGTGCCGCCGCT
GCAGCTACGGCACGCCGCACCAGCATGGTGATGAGGCGCCAGATGAAGACCAATGGAGAC
GCGAACGTGACCTCGGCGTGGCCGCACAGGGCCGGGCTGCGGTGGAAAAGCTCATGGCGG
TGTGGGTCGCTGCAGCCCCCAGCCGGGTGCTGGAGGCCATCGAACAGCGCGAGCACCCGA
TGAGCGCCCCGGAGCCAGGCCAGGTCTGGTGGCTGGGGGAGGACGAAGAAGGCGCGTAAG
TGCAAGGACCAACGGTCCTCATCCACAGGATTCCAGGCAAAGAAAAAGCGGGCCGAAGCC
CGCTTTTTCATTTGCGAAAGCGTGAGGACCAACGGTCCTCACCCACCGCACAATCAGCAA
TACCGATTATTCGGCGCTGGCGGCGTCGCCTTCTTCCACGGCCTTCATCGACAGGCGGAT
ACGGCCCTGCTTGTCGACTTCCAGCACCTTGACCTTGACCACATCGCCTTCCTTCAGCAC
GTCGCCGACCTTCTCGACGCGGTCGCTGGAGATCTGCGACACGTGGACCAGACCGTCCTT
GCCCGGCAGGATGGTGACGAACGCACCAAAGTCCATGATCTTGGCGACCTTGCCTTCATA
GATGCGGCCCGGTTCGACGTCCGAGGTGATCTGCTCGATGCGGGCCTTGGCGGCCTGCGC
AGCGATGGCGTTGACCGAAGCGATGACGATGGTGCCGTCGTCCTGGATGTCGATCTGGGT
GCCGGTTTCCTTGGTGATGGCCTGGATGGTCGAACCACCCTTGCCGATCACTTCGCGGAT
CTTGTCCGGGTGGATCTTGATGGTCAGCAGGCGCGGCGCGTAGTCCGACAGCTCTTCACG
CGGAGCGGTCAGGCCGTGGGCCATTTCGCCCAGGATGTGCAGACGGCCAGCCTTGGCCTG
CTGCAGGGCCTGCTTCATGATCTCTTCGGTGATGCCTTCGATCTTGATGTCCATCTGCAG
GGCGGAAATGCCCTCAGCGGTACCGGCGACCTTGAAGTCCATGTCGCCCAGGTGATCTTC
GTCACCCAGGATGTCGGACAGGACGACGAAGCGCTCGCCTTCCTTGACCAGGCCCATGGC
GATACCGGCCACCGGAGCCTTCACCGGCACGCCGGCGTCCATCAGGGCCAGCGACGAGCC
GCAGACCGAGGCCATCGACGAGGAACCGTTCGACTCGGTGATTTCCGAGACGACGCGGAT
GGTGTACGGGAAGGCTTCCAGCGACGGCATGACAGCCAGCACGCCGCGCTTGGCCAGGCG
ACCGTGGCCGATTTCGCGGCGCTTCGGGCCCATCATGCGGCCGCACTCACCCACCGAGAA
CGGGGGGAAGTTGTAGTGGAACAGGAAGTTTTCCTTGTACTCACCGGCAACGGCGTCGAT
GACCTGGCCGTCACGGGCGGTGCCCAGGGTGATGGTCACGATGGCCTGGGTTTCGCCACG
GGTGAACAGCGAGGAACCGTGGGTACGCGGCAGCACGCCGGTCTTCACGGCGATCGGGCG
GACGGTGTCCAGCGCACGGCCGTCGATACGGACCTTGGTGTCCAGCACCGAGTCACGCAT
GGTGCGGTATTCCAGCTCGCCGAATTCCTTCGACAGCTCGGCCGGGTTCCAGCCTTCGGC
GGCCACGCGGCCAGCCAGGGTTTCGAACACGTCCTTCTTGATTGCCGAGATGGCGTCACG
GCGCTGCAGCTTGTCACGCACCTGGAAGGCTTCGCCCAGGCGCGGGCCGATGGCTTCCTT
CAGGGCGGAGATCAGCGCGTCGTTCTTGGCCGGGGCTTCCCAGGTCGACGGCTTGGTGCC
GGCTTCGACGGTCAGCTCGTTGATCGCGTTGATGACCTTCTGCATTTCGCGGTGACCGAA
GGTCACGGCGCCCAGCATCACTTCTTCGGACAGCAGCGCGGCTTCGGATTCAACCATCAG
CACGGCGTTGGAGGTACCGGCGACGACCAGTTCCAGCTGCGAGTCAGCCAGTTCGCTGAC
GGTCGGGTTCAGGATGTACTCGCCGTTCTTGTAACCGACCTTGGCAGCGCCGATCGGACC
CATGAACGGGGTGCCGGCCAGGGCCAGGGCAGCGGAGGCACCGATCAGGGCCGGGATGTC
GCCGTCCACGTCCGGGTTCAACGACATGACCGTGGCGATGATCTGCACTTCGTTCTTGTA
GTCTTCCGGGAACAGCGGACGGATCGGACGGTCAATCAGACGCGAGATCAGGGTTTCCTT
CTCGGTCGCACGGCCTTCACGCTTGAAGAAACCACCCGGGATACGGCCGCCGGCGTAGAA
CTTTTCCTGATAATCGACGGTCAGCGGGAAGAAGTCCTGGCCTTCGCGCGCGCTCTTGGC
GGCGACGGCGGTGACCAGCAGTACGGTGTCGTCCATCTTGACGATGACGGCGCCGCTGGC
CTGACGGGCGACTTCGCCGGTCTCAAGCGTGACGGTGTGCTTGCCGTACTGGAAGGTTTT
GGTGATTTTTGCCACGGAGGGTGTCCTTGGGGATGCTGTCTGCGAATTTGGACCGTCGGC
GACCCTTGCCGCCAGCGGGTGGCCGGATCGTTCCGGCCTGAATCGGGGATTGCGGTACTA
CAAAACAAAACCGCGGCGCATCGCTGCGCCGCGGGGGATTCGTTGCTTAGCGACGCAGGC
CAAGCTTCTCGATCAGGGCCTTGTAGCGCTCGACGTCCTTCTTCTTCAGGTAGTCGAGCA
GGCTGCGACGGCGGTTGACCATCTGCAGCAGGCCGCGGCGGCTGTGGTGGTCCTTCTTGT
GGGTCTTGAAGTGGCCGGTCAGCAGTTCGATGCGGGCGGTCAGCAGCGCAACCTGGACTT
CCGGGGAGCCGGTGTCAGCCGAGCTGCGCTTGTTGTCTTCAATGACCTTCTGGGTGTCGA
TCGACATTTCTTTTTCTCTGTGATGCGTGGCCGGCAGGAACGCGCTTCGCGCACCGCCAG
GCTCGCCGTGGACTACGAGGATGAAACCTGCCAGGCAGGCTGCCGGAAAACGGCCGCGAA
ATTGTAACGGTCGGGGGCTTCCGGGACAAGGACCGGGGCTGAACCGCCCGGGCCCGGTCA
GAGGTTGAAACGACGCTGCGGGGCCAGCAGGCCGCTTTCGTCGACCTGGCCCAGGCCCTG
GACAGCGTCGTCCGGACCAAACACCGCCACCAGGCCACGCGGCCAGGACAGATCGCGCTG
GCGCTGGCCGACGCAGAAGCGGTGGGCCTGGTCGGCATCCAGGTCGACCCGCGGGTACTC
GGCCAGGCCGGCCGCCAGCGGCAGCAGCAGCGCGTCCATGCCCGCCTCGTCCCCCGCCTC
GACCATCGCCCGCAGCTGGTCCAAGGTGACCATCACCGGCTCACGGAACGGCTCGACCCA
GAGCCGACGCAGTGCGCTGATGTGGGCACCACAGCCCAGCGCCTCGCCCAGGTCGCGGGC
CAGGCTGCGGATGTAGGTGCCGGAGCCGCAGGTCACGCGCAGCCGCAACCGTTCCGGCTG
CTGCTCCAGCACCTCGATGGCATGTACCTGCACCTCGCGTTCGGGCGCTTCGATGACATC
GCCGCGGCGGGCCTTCACATACAGCGGCTCACCGCCCTGCTTCAGCGCCGAATAGATCGG
GGCACGCTGGCGGATGTTGCCGGTCAGCGCCGCCAGTGCGGCCTGCAGCGCTTCGGCACT
GATGGCCGGCACCGGGCGCTGCAGCAGCACCTGGCCTTCGGCATCGTCGGTATCGGTGGT
CTGGCCCAGAACGATCTCGGCGTCGTAGGCCTTGGCCGAGCCGAGCAGCAGGCCGGCGAT
CTTGGTTGCCTCGCCGAAGCACAGCGGCAGCAGGCCGGTGGCCAGCGGGTCAAGGCTGCC
GGTGTGCCCCCCTTTCTCGGCGCGGAACAGGCGGCGGGCTACCTGCAGGGCGGCGTTGGA
ACTCATGCCGGTCGACTTGTCGAGCAGCAGGATGCCATCCAGGCGGCGGAACGGAATTCG
GGTCATGGCAGAATTTTGTAGGGTCGAGCCATGCTCGACTGCCGCAGCGCGGTCTGCATC
AGACATCGCGCAGCCGGAATGCAACAACGCCGGGCATGCCCGGCGCCACGCGGTTATTCT
TCGTCGCTCTCGCGACGCTTCTCCGCGGCCAGCGTATCGGGCAGGTCGCGCAGGATGTTG
TCGATGTGCTCACCACGGTCGACCGAGTCGTCGTAGTGGAAATGCAGCTCCGGCACGTGG
CGCAGCTTCATCGCGCGGGCCAGGTCCATGCGCAGGCGGTAGCCCAGCTCCTTCAGGCCG
GCCACGGCTTCGGCCGAACGTTCCGGCATCAGCGCGGTGACGAACACCTTGGCATGGGCC
ATGTCGCGGGTGATTTCCACGTCGGACACGCTCACCGAGGGCAACCCATGCTCGCGCACG
GCGTTGTGCACCAGGGTGCCGAGTTCACGGCGCAGCTGGGCGGAGACACGGTCGGTTCGA
TGGAAAGTCTTGGGCACGAGGAGCTCTTGGTTCAGTTGTCGCCCGACCAACGGTCGGGCG
CTACCTTTGATTCAATTGTCGCCCGACCAAGGGTCGGGCGCTACAGGTCCATGGTGGGGC
CCGACCGTTGGTCGGGCCACCTTGCAGCATTACAGGGTGCGCGGCACTTCGATACGCTCG
AAGCACTCGATCTGGTCACCCGGCTTGACGTCGTTGTAGGCCTTCACCGCGATACCGCAC
TCGGTACCGTTGCGGACTTCCTCGACGTTCTCCTTGAAGCGACGCAGCGACTCCAGCTCG
CCCTCGAAGATCACCACGCTGTCGCGCAGCACGCGGATCGGCTTGTTGCGCCTGACCACG
CCCTCGATGACCATCGAGCCGGCAACGGCGCCCAGCTTGGAGCTGCGGAACACGTCGCGG
ACCTCGGCGATACCGATGATCTCTTCGCGGATCTCCACGCCCAGCAGACCGGAGGCCACC
TGCTTCACCTGATCGATCACGTCATAGATGATCGAGAAGTAGCGCAGGTCCACGCCGTTG
GATTCGATGATGCGACGGGCCGAAGCATCCGCACGCACGTTGAAGCCGATGACGGTGGCC
TTCGAAGCGGCCGCCGAGTTGGCGTCCGATTCGGTGATGCCGCCCACGCCGGAGTGGATC
ACGTTGATGCGGATGTCTTCGTTGGACAGTGCCACCAGCGCCTGGCTGAGGGCCTGCACC
GAACCCTGCACGTCGGCCTTGATGACCAGGTTGAGGACCTGCTGGCCCTCGCCCTTGCCC
AGGGTCGCCATGATGTCTTCCATGCGGCTGCCGGCGGTGGCGACCAGACGCGATTCACGG
CGCTTGGTCTCACGCTGCTGGGCAACGTCCTTGGCCAGGCGCTCGTCCTCGACCACCACG
AAGTCATCACCGGCTTCCGGCACGCCGGACAGGCCCAGGACCTGCACCGGGATGGACGGG
CCGGCGAACTCCGGCTGCTTGCCGGTTTCGTCGAACAGCGCACGCACGCGGCCGTACTGG
ATGCCGCACACCAGGTAGTCGCCCTTCTTCAGGCGACCCTGCTGCACCAGCACGGTAGCG
ACCGGGCCGCGGCCCTTGTCCAGCGACGATTCGATCACCACGCCCGAGGCGCGGCCTTCG
TCGACGGCCTTCAGTTCCAGCAGTTCGGCCTGGATCGAGATGGCGTCCAGCAGATCGTCG
ATGCCCAGGCCGGTCTTGGCCGAGATCTCCACCATCTGGGTATCACCACCGAAATCTTCG
GCCACGACCTGCTCGGACAGCAGTTCGTTCTTGACCCGCATCGGGTCGGCGTCGGACTTG
TCGATCTTGTTGATCGCCACGATCAGCGGCACACCCGCCGAACGGGCGTGCTGGATCGCT
TCCTTGGTCTGCGGCATGACGCCGTCATCGGCGGCCACGACCAGCACCACGATATCGGTC
AGCTTGGCGCCGCGGGCACGCATCGAGGTGAAGGCAGCATGGCCCGGGGTATCCAGGAAG
CTGATCACGCCCTTCGGCGTATCAACGTGGTAAGCACCGATGTGCTGGGTGATGCCGCCG
GCTTCGCCGGTGGCGACCTTGGTGCGGCGGATGTAATCCAGCAGCGAGGTCTTGCCGTGG
TCGACGTGGCCCATGATGGTGACCACCGGCGGACGCTGGGTGGCTTCGCCCTGGTTTTCA
CCGGTCGAGGCCAGCAGTGCGTCCTCGGCGTCGTTGTCGTTGGCACGGATCGCCTTGTGG
CCGAGTTCTTCGGTCACCAGCGCGGCGGTGTCGTGGTCGATGGACTGGGTGATGGTGGCC
ATCACGCCCATCTTGAACAGCGCCTTGACCACCTCGCCGCCCTTCAGCGCGAGCTTCTGC
GCCAGGTCGGCCACGGTGATCGTGTCGCCGATCGCCACTTCACGCACCACCGGCGCGGTC
GGACGCTCGAAGGCGTGCGGACCGGCATTGTTGCCACCGCGCGACATGTCGCGACGGCCA
CCGGCCTGGTTACGGCCACCCGGCCGACCACGGGTGTTGCTGTTGTTGCTGTTGCCACGA
CGCGCACGGTCGGCAGCCGACAGATGCATCTGGCCGGCGAAACGGTCGCCCGGGCCACGC
TCGTTGCGCGGCGCGCTGCGGTTGTTGCGGTCGTCGTTGCGCGGCGGCGGCGGCGCACTG
CGCGGCGCAGCCGGAGCGGCGGCCGGCGTGCGCGGCGGACGCGGCGCGGTTTCATCGATC
GGAGCGCGCTTGGGCTTGGTGGCCGCCAGTGCCTCGGCAGCCTTGGCGGCGGCCGCAGCT
TCCTCGGCAGCCTTCTTCTCGGCCTCTGCGCGTTCCTTGGCCGCAATCTCTTCCTCACGG
GCACGGACGATGGCTTCGTCGCGCAGACGATCCTTCTCGGCCAGGGCCTGCTGTTCGGCG
AGGTTGCGGGCGCGCGACTCTTCCAGCTTGCGCAGGATGTCGGCGCGCTCTTCGTCCGGC
GTCATGGCGCGCGCACCATCCTTGACGTAGGTGCGCTTCTGGCGCACCTCGACATTCACG
GTCGTCTTGCTGCGACCGGAATTGACCGTCACTTCCTGCTGCTTCCGGCGGTTGAGCGTG
ATCTTCTTTGCAGACTGATCGCTCTCTTCCGGGGCCTGCTCGGGCTTGCCGTGCGAACGA
CGAAGGAAGCCCAGGAGCTTCACCTTCTCGGAGCTGGTCACGACCTGGTCGGGACCGCTG
AACTTCATGCCGGCACCGGCCAGCTGTTCCAGCAGTTTTTCGACCGGCGTGTTGACCAGT
TCGGCAAGCTTGCGGATGGTGGTTTGCTGCGACATTCGGATCCTATGATCTTGTGGGCGC
CCCCCCGCATCTGGAGGTGGCGCGGATTCTACGCCCTGAGCGGCTCAGGGCCCTGTTCAT
TGCCGGCTCATTCGCCGCGTTCCAGTCGGGCGATCTCTTCGGCACGGGCGGCCAGGATCA
GCGCAGCGGCGCGCGCCTGATCCAGTCCTTCGATGCCGAAGTCCATGACCTCGTCGGCGG
CCAGGTCGGACAGGTCCTCGCTGGTACGCACGCCGTGGCCGGCCAGCGCATATGCGGTGG
CTTCGTCCATGCCCTTCAGGGACAGCAGGTCCTGCGCCGGCTGGCCGTCTTCAAGGCCTT
CTTCGACTGCCAGGGCCTCATTGAGCAGCGCATCGCGGGCACGAGCGCGCAGCTCTTCGA
CGATGTCTTCGTCGAAACCTTCCACGGCCAGCAGTTCGCCGACCGGGACATATGCGATTT
CCTCGACGGTGCCGAAGCCTTCGCTGACCAGGATGCCGGCGATTTCCTCGTCCACTTCCA
GCTTGTCCATGAACAGCTGGCGGGCCGAAGCCTGCTCGGCCTCCGACTTGGCGGTGACCT
GGTCCTGGGTCATCACGTTGAGCTGCCAGCCGGTCAGGCGGCTGGCCAGGCGCACGTTCT
GGCCGCCCTTGCCGATCGCCTGGGCCAGGCGGTCTTCGGCAACGGCCAGGTCCATCGAGT
GCTTGTCTTCATCGACGATGATCGACTGCACTTCGGCCGGCGCCATCGCGTTGATGACGA
AGTTGGCCGGGTTGTCGTTCCACAGCACGATGTCCACGCGCTCGCCATTGAGCTCGTTGG
ACACGGCCTGCACGCGCGAACCGCGCATGCCGATGCAGGCACCGATCGGATCGGTGCGCT
GGTCGTGGGCGAGCACGGCGATCTTGGCGCGGTCGCCCGGATCACGGGCGCAGGCCTTGA
TTTCCACCAGGCCCTGGCCGACTTCCGGCACTTCCAGCTTGAACAGCTCGATCATGAATT
CCGGGGCGGCGCGGCTGATGAACAGCTGCGGGCCACGGGGTTCCGAACGGACTTCGGCCA
GGTAGCCGCGCACGCGGTCACCGGCGCGCAGCACGTCGCGCGGAATGCCCTTGTCCTTCG
GAATGAAGCCTTCGGCATTGCCACCGAGGTCGACATAGATGTTGCCGCGCTCGGCGCGCT
TGACCACACCGGTGATCAGTTCGCCGACGCGATCCTTCCACGCATCCACGACCTGCTGGC
GCTCGGCTTCGCGCACGCGCTGGACGATGACCTGCTTGGCGGCCTGGGCGGCGATGCGGC
CGAAGTCCGGGTTCTCGATCTGCTCTTCGATGTAGTCGCCGACGTCCACGCCTTCGGCTT
CGTCGACGGCGTCCATCAGGCGGATCTGGCGGTCCGGCGATTCCATGACCACGTCGTCGG
CCACCACTTCCCAGCGGCGGAAGGTTTCGTAGCTGCCATCCTTGTGGTCGATGACCACGC
GGGTCAGCACTTCCTCGTCGGGATAGCGCTTCTTCGCTGCCGAGGCCAGGGCGGCCTCGA
TGGCATCGAAGATCACTTCACGCGGCACGCCCTTCTCGTTGGCGACCGCGTCGACTACCA
GCAACAGTTCCTTGCTCATTGGCTCACTCCGCGCGCGGCTTCTTTGCCGCCGGCTCGTTG
GAAGAAGAATTCGTGTTCGGCTTCGGACGCTTCGGCGCCGGACCGGTCGGCTTGCTCGGG
GCCAGCCCCAGCGCCACCCAGTCGGGCATGATCCGTGCCTTGTCGATGTTGTCGGCCGAC
ACCACCACTTCGGTCTTGTCGACGATGAAGGTGATGGTGCCTGCGGCCTCGTCGGTTGCC
TCGATACGGCCCTGCAGGCGACGACGGTTGTCCTGCGGCAGCTTCAGCGTGACCTTGGCC
GATTCGCCCTGGTGGCGAGCGAACTGCTCCAGGTTGAACAGCGGGCGATCCACGCCCGGC
GAGGACACTTCCAGCGTGTAATTGCCGCTGATGGGGTCTTCGACGTCCAGCTGCGCCGAC
ACTTCGCGGCTGACCCGCTCACAGTCGTCGACATTGATGATGCGCTCGGGCTGTTCAGCC
AGCGGCACGTCGATGTAAAGGCGCAGGGTCGCACCGCCGGGGGCCGGCAGATACTCAACG
CCCAGCAGCTCCAGGCCCAGCGACACAACTGTCGGGGCGAGCAGATTCGCGATGTCGGTT
GCCTTGTCGCTCACAGCCTGCCTTGATCTCTTGGTTGGGTGCCGGCCTTGGCCGGCGTGA
AAACATGACGCCCCGGAAACGACAAAGGGCCCGCTGGGCCCCTTTTCCGGAAAGACTCCG
GTGACTGGATTCCGGTTGCAACCTGCAGTGCCTGCCGGTTGCGGCCCTCCTTCCGGGTCC
GGACTCCCGCCGGGAGGCCGCCTTCAGGGGTACTGCTAGGCCGCTGATGATAGCGGCTGC
ACCGCGCTGGTGCAAGGTGCGGACCTGGGGTCAGATCCCTTTCCCGCGGAGAAGGGATCT
GACCCCGATCACGCAGAAACGACGCAGCCACCCAAAGAAAAACGCCTTCGAAGCAGGACT
TCGAAGGCGATCTCTTTACTTGGTAGCGGGGGCAGGATTTGAACCTGCGACCTTCGGGTT
ATGAGCCCGACGAGCTGCCAGACTGCTCCACCCCGCATCAGAAGCGGAATTATGAGCTTT
GGCTCCAAAAAATGCAAGCTTTCCCTCATTCATCAAACCGGTTGGCGCCGATCTGAGGTT
GGTAGCGGGGGCAGGATTTGAACCTGCGACCTTCGGGTTATGAGCCCGACGAGCTGCCAG
ACTGCTCCACCCCGCACCGGAAGTGTTTGAACTGCTGCCCTGCTCTCTTTCGAGGAGGGC
TACCGCAACGATGTTCTGGCTGAACCGCTGCAGTGACAACTCAGGCTGCGCATATTACAC
GAATCGCGCAGCTTTGTGTCAACTTTTATGCAAGATGCGCAAATGCCTGCTGGCACCAGA
CCATGATCGGGTTCCAGGCCAGGCCCAGCGCCAGCAGCGCCAGCGCGTTCACGCCCAGCA
CCAGGCCCAGCACGCGGTCGTTGCTGCGCGGCATGGCCTCGCCCACCGGCTCATCGAAGT
ACATGACCTTGATGACGCGCAGGTAGTAGAAGCAGCCGACCACGGCACACAGCACGCCGA
GGATGGCCAGCCACAGCAGGCCCCCGTTGACGGCCGCGCCCAGCACCGCCAGCTTGGTCC
AGAAGCCCAGGAACGGCGGAATGCCGGCCAGCGACGCCATGATGCACAGCACCAGGCCGG
CCATCCACGGGTTGCGGGCATTGAGGCCCTTGAAGTCCTCGATGTTCTCGGCTTCGAAAC
CGGCACGCGACAGCGCGATGATCGCGCCGAAGGCGGCGGTGGACATGATGGCGTAGGCCA
GTGCGTAGAACAGCGCGGCGGCATAGCCCTGCGCGCCACCACCGGCGACGCCCATCAGCA
GGAAGCCGATATGCGAGACGGTGGAGAACGCCAGCATGCGCTTGAGGTTGCTCTGCGCGA
TGGCCATCAGGTTGCCGATGACCAGCGAAACCGCGGCCAGGCCGGCAATCAGCAGCTGCA
GTTCAGTCGACAGCGGGCCCACGCCCATTTCCAGCAGGCGGTAGGCCATGCCGAAGGCGG
CCAGCTTCGGCGCCGAGCTGATGAACAGTGCGATCGGTGCCGGGGCACCCTGGTACACGT
CCGGCAGCCACATGTGGAACGGCGCGGCACCCAGCTTGAAGGCGACGCCGGCGATCATGA
ACACCGCACCGGTGATCAGCAGCACGCGCTCTTCCGAGTGCGGGATGGCCTCACGGATGA
CGTCCAGGTGCAGGCTGCCGGTGGCGCCGTAGATCAGCGACATGCCGTACAGCAGCAGGC
CCGAGGCCAGCGAACCCAGCACGATGTACTTCATCGCCGCTTCCGAGGCCAGGCCGTTCT
CACGGTTGCTGGCAACCAGCGCGTAGGAGCACAGCGCCAGCAGTTCCAGGCCCAGGTAGA
CCATCAGCAGGCTGCCGGCCGAGACCAGGATCATCATGCCGGCGGTGCCGAACAGGATCA
GCACCGGGATCTCGCCCTGGAACAGGTTGCGGTCACGCAGGTAACGCCAGCCGTAGACCA
GGGTCAGGCCGCTGAGCAGCACGATCCCGGTCTTCATCACGTCCGCGGCGGTATCGCGCA
CGAACATGCCATGGAAGACCTCCCCCTGCCCGCCCACGCCAGTGGCCAGCATGAACAGCA
CCACGGCCAGCGCAGCGAGCGAGAACAGGTGGGTGACGATCTTGTTCCGGTTGCTGACGA
ACAGGTCGAGGATCATCAGGGCGAAGGCGCTGCCGATCAGCACCAGCTCGGGAGCGAGCG
GTGGCAGGTCAGCGGCGGTCAATGGCAGCAGCGGCGAGGTGGTCATCATCAAATCCTGGA
ATTACAGCAGCTTGCTGGATGCGATCTGCATCGCCAGCTTCGCGATCGAGGGCTCCATCA
GGTCGGTCAGCGGCTTGGGGTAGATGCCCAGGGCCAGCACGCCGATGGCGAACACGCCCA
GCACCAGCCATTCGCGACCGTTGATGTCCTTCAGTTCGGCAACGTGGCTGTTGGCCACTT
CACCGAAGAAGATGCGCTTGTACAGCCACAGGGTGTAGGCGGCGCCGATGATCAGGGTGG
TGGCCGCGCCCAGTGCGATCCACGGATTACGCTGGAAGGCCGCGAGGATGACCATGAACT
CGCCGACGAAACCGCTGGTGCCCGGCAGGCCCGCATTGGCCATGAAGAACAGCATGGCGA
AGGTCGCGAACCAGGGCATCACGTTGACCACGCCGCCGTAATCGGCGATGCGGCGGCTGT
GCATGCGGTCGTACAGCACGCCCACGCTGGAGAACATCGCGCCGGACACGAAGCCGTGCG
AGATCATCTGCACCATGGCGCCCTGCAGGCCCAGGCGGGCCGCATCGGCGTTGCCGGCTT
CACGCACCAGCCACAGCGCGATGAAGGTGCCCAGGGTGACGAAGCCCATGTGCGCGATCG
ACGAATAGGCGATCAGCTTCTTCATGTCGTCCTGCACCAGAGCGACCAGGCCGACGTAGA
TCACGGCGATCAGCGACAGCGCAATCACCAGCCAGGCCCATTCCTGCGACGCGTCCGGGA
CGATCGGCAGGTTGAAGCGCAGGAAGCCGTAGCCACCGATCTTCAGGGCGATGGCGGCCA
GGATCACCGAACCGGCGGTCGGCGCTTCGACGTGGGCGTCCGGCAGCCAGGTGTGGACCG
GGAACATCGGCACCTTGACCGCGAAGGCGATCAGGAAGGCAAAGAAGATCCAGGTCTGTT
CCTTGGCCGACAGCGGCAGCGCGTACAGGTCGGCCAGCTGGAAGCTGCCGCCCTTCATGT
ACAGGTAGATCAGCGCCACCAGCATCAGCACCGAGCCGAGGAAGGTGTACAGGAAGAACT
TCAGTGCTGCGTAGATGCGGCGCGGGCCACCCCAGACACCGATGATCAGGAACATCGGGA
TCAGCATGGCTTCGAAGAACACGTAGAACAGCATCGCGTCCGTCGCGGCGAAGATGCCGA
CGGTGACGCCTTCCAGGATCAGGAAGGCCGCCACGTACTGGTTGACGCGCTTGTCGATGG
CGCTCCAGGCGCCGATCAGGGCAAGCACGCTGACCAGGGTGGTCAGCAGGATCAGCGCCA
CGGCAATGCCGTCCACGCCCAGGTTGTAGCCGATCTTGTACGCCGGGATCCAGGCATGGG
TCTCGACGAACTGCAGGCCGTCGATGCCCGCGTTGTAGCCGCTCAGCAGCGAGAGGCTTG
CAACGAAGGTGAGCACCGCGACGCCCAGCGACGCCCAGCGGGCAGTCTGTGCATCACGGA
TCGCAAGGATCAGGGCGCCACCGATGATCGGCAGCCAGATGAGGACACTGAGTAGAGGCC
AGTTCGACACGTCTTCTTATTCCGTACAGGTCATCAACGCAGGTAATGCATCAGCACGCC
CAGCAGGGCAATCAGGCCGATGATCATCGCGAAGGCGTAGTGATAGAGGAAACCGGATTG
GGTACGACGCAGCACGCCGGCTGCAACGTCCACAACACGTGCCGAGAGATTGACCACGCC
GTCGACGATGTTGCTGTCGATCCAGCGCGAGACCTTGCCCAGCTTGACGCTGCCACCGGC
AAAGCCATCGATCCACAGCTTGTCGAAGCCGTACTTGTTTTCCAGCACCGAAACGATCGG
GGCGAAGGTCTTGCGTGCCTTGCCCGAGAGGTCCGGCTTCCACAGGTAGAACAGCGCAGC
CAGCAGGAAGCCCGCCAGGGTCAGCCAGAACGGCGGCAGCATCATGCCGTGCAGCGCGAA
CGCGACGGGGCCATGGAACTCTTCACCCAGGAACGCGACGGTGTTCTTGGCCGGATCGTA
GAAGTCGACGATGCCGGTGAAGAACGTCTGTGCCTGGCCCTTGATCGCCTCGTGCGCATG
GTGGCCGGCCCAGTCGGTGCCGTGCAGCATCGGACCGATGCTGAAGAAACCGATGGCGAT
CGACGGGATGGCCAGCAGGATCAGCGGCAGGGTCACCACCCACGGGGTTTCATGCGGTTC
ATGCGGACCGTGGCCATGGCCGTGGTCGTCATGGGTATCGCCATGGTGGGCATCGGCGGC
GTGGTGATCGTCATGGCCGTGGCCATGATCGTCGTGCGCGTCGCGGAAACGCTCCTTGCC
GTGGAAGGTCATGAACAGCAGGCGGAAGCTGTAGAAGCTGGTCACCAGCACGCCACCCAG
CACCGCCCAGTAGCCATAGGTGGCCACCCAGCTGTTCTGCATGTGGGCGTGGATCTCGGC
CGCCTCGATGATCGTGTCCTTCGAGTAGAAGCCGGAGAAGAACGGCGTACCAACCAGGGC
CAGCGTACCGATCCACATGGTGATGAAGGTGATCGGCATGTACTTGCGCAGGCCGCCCAT
CTTGCGCATGTCCTGCTCGTGGTGCATCGCGATGATGACCGAGCCGGCGCCCAGGAACAG
CAGGGCCTTGAAGAAGGCGTGGGTCATCAGGTGGAACACGGCGGCCGAGTAGGCCGACAC
GCCCAGGGCGACGGTCATGTAGCCCAGCTGCGACAGCGTGGAGTACGCGACGACGCGCTT
GATGTCGTTCTGCACGATGCCGATCAGGCCGGTGAAGAACGCGGTGGTGGCACCGATGAA
CAGCACGAAGTTCAGCGCCGTCTGCGACAGCTCGAACAGCGGCGACATGCGGGTGACCAT
GAAGATACCGGCGGTCACCATCGTCGCGGCGTGGATCAGTGCCGAGATCGGGGTCGGGCC
TTCCATCGAGTCCGGCAGCCACACGTGCAGCGGGACCTGGGCCGACTTGCCCATGGCGCC
GATGAACAGGCAGATGCAGATGACGGTGGCGATCGACCAGATCACCGGCTCGTTCAGCAG
CTGCATGCCCAGGATCGTGCCGTCCCAGATCTGCAGCTGGGCGCGCGGGTCAGCCAGCAT
GCCGGCCTGCGAGAACACCTGCGAGTAGTCCAGGGTGCCGAACACCCACAGCACGCCGGC
GATGCCCAGCAGGAAGCCGAAGTCACCGACGCGGTTGACCAGGAACGCCTTCATGTTGGC
GAAGATCGCGGTCGGGCGCTTGAACCAGAAGCCGATCAGCAGGTACGACACCAGGCCCAC
CGCTTCCCAGCCGAAGAACAGCTGCAGGAAGTTGTTGCTCATCACCAGGGTGAGCATCGA
GAAGGTGAACAGCGAGATGTAGCTGAAGAACCGCTGGTAGCCCGGGTCGTCCTGCATGTA
GCCGATCGTGTAGATGTGGACCAGCAGCGACACGAAGGTCACCACCACCATCATCATCGC
GGTCAGCTTGTCGACCATGAAGCCGACGTGCGCCGAATACTGGCCGACTTCGAAGAACGT
GTAGATGTTCTGGTTGAACGGCTGCGCGCCGCCCCACATCAGCTGGTAGAACGTGTACAT
CGACAGGCCGCAGGCTACCGCGACGCCGAGGATGGTGATGGTCTGCGCGCCGAAGCGCTT
GACCTGGCGACCGAACAGGCCGGCGATGATGCTGCCGAACAGCGGTGCAAGCACCACTGC
GATCAACAGACTCTTGGAGAGAGTGATTTCCATCTGTGGATCAGCCCTTCAACGAATCGA
CTTCGCCGACATTGATCGTGCGGCGGGTACGGAACAGGGTCACCAGGATCGCCAGGCCGA
TGGCGGCTTCCGCGGCGGCGACGGTCAGGATGAAGAACACGAACAGCTGGCCGGACGGAT
CGCCCAGCTGACGCGAGAAGCCGACGAAATTGATGTTCACCGACAGCAGCATCAGCTCGA
TCGACATCAGCAGGACGATGACGTTCTTCCGGTTGAGGAAGATGCCGGCCAGGCTGATGG
CGAACAGCACCGCGCCAAGCGCAAGCATGTGGCCAAGGGTAATCACGGCTGGGTCTCCTC
GCCGGTGGCCGGCTTGCTGTTGCTGTGCACGACCGGTGCTTCGGCGCCCATCTTGACCAT
GCGCAGGCGCTGGCCGGCCTTGACCATGGTCTGCTCACCCGGGTTCTGGCTCTTGACGCC
GGTACGGCGACGCAGGGTCAGCATCACGGCGGCGACCACGGCCACGGTCAGGATGACGGC
GGCGAACTCGAACGGCAGCAGGTATTCGGTGAACAGCGTGCGCGCCAGCCAGGTGACGTT
AGAGCTGTCGGCAGCGACCGCAGCGGCGTTGTCGGCCGGGAACGGAGTGACCGCCCTGCC
CTTCACGCCGATCAGGATCAGCATCTGCACCAGCATCGCCACTGCCACGATCAGGCCGAC
CGGCAGGTAGCGCACCCAGCCCTCACGCATCTTGGTGGGATCGATGTCCAGCATCATCAC
CACGAACAGGAACAGCACCATCACCGCGCCGACGTAGACCAGCACCAGCGCCACGCCGAG
GAACTCGGCGCCCACCAGCAGCCACACGCAGGCAATGGAGAAGAAGGTCAGCACCAGGCA
CAGCACTGCATGCACCGGGTTGCGCACGCTGATCACCGCACCGGCCGAAACCGTTGCCGC
GATGGCGAACACCCAGAAAGCGATATTTACCCAATCCATCTCTCGACCTCAGCGGTAAGC
GGCATCGGCGGCACGACGCTCGGCGATCTCGTTTTCGAGACGATCGCCAAGGGCCAGCAG
CTGCGGCTTGGTAACGATGTTTTCGCCACGGTTCTCGAAGTGGTACTCGAGGATGTGGGT
TTCGACGATCGAGTCCACCGGGCAGCTTTCTTCGCAGAAGCCGCAGAAGATGCACTTGAA
CAGGTCGATGTCGTAGCGGGTGGTGCGGCGGGTGCCGTCCTCGCGCTTGGCCGAGTCGAT
GGTGATGGCCAGGGCCGGGCACACCGCTTCGCACAGCTTGCAGGCAATGCAGCGCTCTTC
GCCGTTGGGGTAACGGCGCAGCGCGTGCAGGCCACGGAAGCGCGGCGACTGCGGGAACTT
CTCCATCGGGTACATCATCGTGTACTTCGGCTTGAAGCTGTACTTCAGCGTCAGCCAGAG
GCCCGCCAGCAGTTCGAGCAGCAGCAGGCTCTTGAAGTAATGGGTAATCCTGTTCATCAC
TTTAGACGCCCTTTTGAATCACGCCGAAGAACACCATGACGGCGGTAACCGCGATCCACA
GAATGGCCAGCGGGATGAAGACCTTCCAGCCCAGGCGCATGATCTGGTCGTAGCGGAAGC
GCGGGAAGCTGGCACGGAACCAGATGTAGGCACTGGCGAAGAAGAACACCTTGACGAACA
GCCACGGTGCACCACCCTTCCAGATCCAGTCGACCAGCGGCGAGACATCGCCGAAGTTGA
CCCAGCCCTGGACCGGGCTCAGCCAGCCGCCGAGGAAGAAGATCGAGATCAGGAAGCTGA
TCAGGATCATGTTCGCGTATTCGGCCAGGAAGAACAGCGCGAAGGCACCGCCGGAGTATT
CGACCATGTGGCCGGCGACGATTTCCGATTCGCCTTCCACCACGTCGAACGGCGCGCGGT
TGGTTTCAGCCACGCCCGACACCCAGTAGATGACGAACAGCGGGAACAGCGGCAGCAGGA
ACCAGTCGAAGAAGCCGGAGCTGCCGGCCTGCGCCATCACGATATTGCTCAGGTTCAGGC
TGCCAGCGGCGATCATCACGCCGACCAGGGCGAAGCCCATGGCGATTTCGTAGCTGATCA
TCTGCGCCGAGGCGCGCATGGCACCCAGGAACGCGTACTTCGAGTTGGACGCCCAACCGG
CCAGGATGATGCCGTAGATACCCAGCGAGGTCATCGCCAGCAGGTACAGCAGGCCGGCGT
TGGCATTGGACAGCACGATCTGCGAATCGAAGGGAACCACCGACCAGGCCGCGAAGGCCG
GGGCCAGGGTGATCAGCGGTGCCAGCAGGTAGATCGCCTTGTTGGCGCTGCTCGGCTGGA
CCACTTCCTTGAACAGCAGCTTGAAGACGTCGGCGAAGGCCTGGAAGATGCCCATGCCCA
CGTACATCGGGCCGTGGCGGACGTGCATCCAGCCGATCAGCTTGCGTTCCCAGACCACGT
AGAAGGCCACCGAGATGATCACCGGAACGGTGATCACCAGGATCTTCAGGATGATCCAGA
TCAGCGCGCCGATGTCACCGAGGCCAAGCAGCCACTGGTGCAGCGGGTCGACCGCGTTCA
ACAGCAATTCGTTCATGCAGCCACCACCGTTACGCGAGCGGCACCCAGCGGCGCGGTCGC
GCCGTGGCCCGATTCAATCCAGACCGAACCCGCAGCGACGCGGGCGTCGACCACCACCGG
CAGGGTGGCCTTGCCGGCATCGGTGCCGACCTTGGCCATCTGCCCTTCCTGCAGCTGCAG
GCGAGCGGCATCTTCAGCGTTCAGCACGATGCGCGGGGCGTTGTTGAGCGGATGCGACTG
CAGCGCCGGGGCGCGACGGACCACCGCATCGGTGCGGTAGATCGCGGCGGTCGAAGCCAC
TTCCAGGCCTTCGCCGGCAATCACCGGCTGCGCCGAAGCGGCAACGGTGACCGACACCGG
GGCCAGGCTGGCACGCAGGCCGGCCAGGTCGGTGAAGTCGAAACCGGCCAGCGCCATGTC
GCCGCCCAGTGCGCGCAGCACGCGCCAGCCTTCACGGGCCTCGCCCGGCAGCTTGCCGCC
GGCACGGGCCGACTGCTCGCGACCATCGAGGTTGGTCAGGGTGGCGTCGATTTCCGGCAG
CGCACCGATCGGCAGGATCACGTCGGCGACGTCGCGGGTCGAGGCACAGGCGAACTGGCT
GAAGGCCACCACCTGGGCACCGGCCAGCGCCTTGCGCGCGGCAGGTGCATCGGCGAAATC
CAGGCCCGGCTCCAGGCCGTACACCACGTAGGCCTGGCGCGGCTGCGCCAGCATCGCGGC
GACGTCCTTGCCGGCCGGCAGCACGCCGGCGCGGGTCAGGCCCACGGCGTTGGCGCCCTG
CGGGATGCGGCACAGCCTGGCACCGGTGGCGGCGGCGAAGTCACGCGCGGCGGCGCGGAT
GGCGGCAGCCTGCGGGTGGTTTTCGGCGATGCCACCAACGATCAGCACGGTGTTGTTGCC
GCCCTGCACGGCCGAACGCAGCTCGGCGTTGGCCAGCGCGTCGACGAACTTCGACGGTGC
AACGATCTGCTTGCCGGCAATGCTGAAGGCGAAGTCGAAGTCCACCGGATTGACGACGTG
GATCTTCGCGCCCTTGGTGGTCTGCGCCTTGCGCAGGCGGGCGTGCAGCAGCGGCAGTTC
GTGGCGGATGTTGCTGCCCAGAACGACGATGCGGTCGGCGCCTTCGATCTCGGCCAGCGG
CAGGCCGAACACTTCGGCGGTTGCAGCGTCGGAGAAATCGCGGTTGTTGATGCGGTGGTC
GATGTTGCTCGAGCCCAGGCCCTTGGCCAGGCGGGCCAGCAGCGCGCCTTCCTCGTTCGA
GGTGGACGGATGCACCAGCACGCCCAGGTTGTCGCCCTGGTTGGCCTTGAGGATCTCGGC
GGCCGCGGCCAGGCCTTCGGCCCAGCTCACTTCCTTCCACTCACCATTGACCTTGCGCAG
CGGCTTGACCGCACGGTCTTCGCTGTACAGGCCCTGGTGCGAGTAGCGGTCACGGTCGGA
CAGCCAGCACTCGTTCACCGCTTCGTTGTCGCGCGGCACGGTGCGCAGCACTTCGCCGCG
ACGCACGTGCAGGAACAGGTTCGAACCCATCGCGTCGTGGTAGCCCAGCGACTCGCGCGC
GGTCAGTTCCCACGGGCGGGCGCGGAACTGGAACACCTTGTTGGTCAGTGCGCCGACCGG
GCAGACGTCGACGACGTTGCCGGACAGTTCGGTGGTCAGCGGCTTGCCGTCGAAGGTACC
GATCTGCAGGTTCTCACCGCGGTACATGCCACCCAGTTCGTAGGTACCGGCGACGTCGGC
GGTGAAGCGGACGCAGCGGGTGCACTGGATGCAGCGGGTCATCTCGGTGGCGACCAGCGG
GCCCATGTCCTCGTCCGGCACCACGCGCTTGCGCTCGTTGAAGCGGCTGACCGATCGGCC
ATAGCCCAGCGACACGTCCTGCAGCTCGCACTCGCCGCCCTGATCGCAGATCGGGCAGTC
AAGGGGGTGGTTGATGAGCAGGAACTCCATCACCGAGCGCTGGAACTTCAGTGCCTTCTC
GCTGCGGGTGGCAACCTTCATGCCATCCATCACCGGAGTGGCGCAGGCCGGCGCCGGCTT
CGGCGACTTTTCCACGTCCACCAGGCACATGCGGCAGTTGGCGGCGATCGGCAGCTTCTC
GTGGTAGCAGAAGCGCGGAATCGAAATGCCGGCCTTGTCGGCCGCCTGGATGATCATCGA
ACCCTTGGGCACAACCAGCGACTTGCCATCGATTTCGATGGTCACGTGATCCGGTGGCAC
GTTCGGGTTTACGGGTTGCGCGCTCATGCGGCGGCTGCCTCCACCTTCTTGCCGTCAACC
ATCGAATGACCGTTGACGATGTAGTACTCGAATTCGTCCCAGAACTGGCGCAGGAAGCCC
TGGATGGGCCATGCAGCCGCTTCACCGAACGCACAGATGGTGTGGCCTTCGATCTGGCCA
GCCACCGCCTTCAGCTGGTGCAGGTCTTCCATCGTGGCCTTGCCGGCGACGATGCGCTCC
AGCACGCGGTGCATCCAGCCGGTGCCCTCACGGCACGGGGTGCACTGGCCACAGGATTCC
TTGTGGAAGAACTGGCTGATGCGGCAGGCGAACTTGACGCAGCAGACGCTGTCGTCCAGC
ACCACGATCGCGCCCGAACCCAGGCCGGAGCCCAGCGCGCGGATGGTGTCGTAGTCCATC
GGCAGGTCCTTCAGCTCGGCCGCGGTCAGCACCGGCATCGACACGCCGCCCGGGATCGCG
CCCTTCAGCGTGCGGCCCGGACGCAGGCCACCGGCCATTTCCAGCAGGTCGTGGAATTTG
GTGCCGAGCGGCACTTCGAAGTTGCCGCCATTCTGCACGCAGCCGGACACCGAGAAGCAC
TTCGGACCGCCGTTGGCGGTCAGGCTCAGGCCCTTGAACCACTCCGGACCGTTGCGGATG
ATCGCCGGCACCGAACCATAGGTTTCGGTGTTGTTGATCGTCGACGGCTTGCCATACAGG
CCGAAATTGGCCGGGAACGGCGGCTTGTAGCGCGGCTGGCCCTTCTTGCCCTCCAGCGAT
TCCATCAGCGCGGTTTCTTCGCCGCAGATGTACGCGCCGGCGCCCAGCGCGCCGTAGATG
TCGATGTCCACGCCGCTGCCGAGGATGTTCTTGCCCAGCCAGCCGTTCGCATAGGCGTCG
GCCAGGGCCTGCTCGAAGTGCTCGAACGGCTCGTGGTGGAATTCACCGCGCAGGTAGTTG
TAACCCACGGTCGAACCGGTGGCGTAGCAGGCGATCGCCATGCCTTCCACCACCGAATGC
GGGTTGTAGCGCAGGATGTCGCGGTCCTTGCAGGTGCCCGGCTCGGATTCGTCCGAGTTG
CAGAGGATGTACTTCTGCATGTTGCCCTTCGGCATGAAGGACCACTTCAGGCCGGTCGGG
AAGCCAGCGCCACCGCGGCCGCGCAGGCCCGAGGCCTTGACCATCTCGATGACCTGCTCC
GGCGGGATCTTCTCTTCGAGGATCTTGCGCAGGGCGGCGTAGCCACCGGTCTTCAGGTAG
CTTTCGTACGACCACGGGGTGTCGTAATGCAGGGTGGTATAGACCACCTGGTGCGGCAGC
GGCGCGGGGCCGACCGGACCCTTGGATTCGTGGTGATGTGCCATGCCCTTACTCCAGCCC
GTCCAGCAGCTCGTCGACCTTTTCCAGGGTCAGACGCTCATGGTAGTGACCGTTGATGAC
CATCATCGGCGCGCCACCGCAGCCAGCCAGGCACTCTTCCTCGCGCTTGAGGTAGACGCG
GCCGTCCGGGGTCGATTCACCGTGCTTGATGCCCAGCTTCTTCTCGCAATGGCGCACGAT
GTCCTCGGCGCCATTGAGCCAGCAGCTGATGTTGGTGCAGATGGCCACGTTGTTGCGGCC
CACCTTCTCGGTCTCGAACATCGAGTAGAAGCTGGCGACCTCGTAGGCCCACACCGGCGG
CAGGTCCAGGTACTTGGCCACGCCGGCGATCAGCTCGTCGGTCAGCCAGCCCTGGTTCTG
CTCCTGGGCCGCATGCAGGCCCTGCAGCACGGCAGAGCGCTTGCGGTCCGGCGGGAACTT
GGACAGCCAGTGATCGATGTGAGCGCGGGTCTTGTCGCTCAGCACCACCATCGGGTCGAC
GTCGCGCGCCGCCTCGAAATTACCTGTCGCCTTCATCGGCCGACCTCAGCGAAATGCATA
ACGTGAAATTCCAGAAACTGCGGCGCCGGCTTGCGCCGGCTGCCTGCGGCGGGCGTTGGC
GTGGCGGACGGCATTACCGGTCAACCTCGCCGAACACCAGGTCGTAGGTACCGATCATCG
CCACCACGTCGGCCAGCATGTGGCCGCGCACGATCGAATCGATCGAGGACAGGTGGGCGA
AGCCCGGTGCGCGCAGGTGCACGCGGAAGGGCTTGTTGGCGCCATCGGAAACCAGGTAGC
AGCCGAACTCGCCCTTCGGGGCTTCCACCGCCGAGTAGGTCTCGCCGGCCGGCACGCAGT
AGCCTTCGCTGAACAGCTTGAAGTGGTGGATCAGCGCTTCCATGTCGTCCTTCATGTCCT
CGCGCCTGGGCGGAGCGACCTTGAAGTTCTTCACCATCACCGGGCCGGGGTTGGCCTTCA
GCCATGCCACGCACTGCTTGATGATGCGGTTGGATTCGCGCATTTCGGCAACGCGCACCA
GGTAACGGTCGTAGCAGTCGCCCTCCTTGCCCAGCGGGATGTCGAAATCGACGGCATCGT
ACTTGGCGTACGGGCGCTTCTTGCGCAGGTCCCAGGCGACGCCCGAGCCACGCAGCATCA
CGCCGGTCATGCCCCACTGGTGCGCCAGTTCCGGCGTCACCACGCCGATGCCGACGGTAC
GCTGCTTCCAGATACGGTTGTCGGTCAGCAGGGTTTCGTATTCGTCGATGCGCTTGGGGA
ACTCGACGGTGAAGTTCTCCAGGAAGTCCAGCAGCGAGCCCTCGCGCGAAGCATTGAGCT
GCTTCAGCGCCTTGCCCTTGTGCCAGCGCGACTCCTTGTACTTCGGCATGTGGTCCGGCA
GGTCGCGGTAGACACCGCCCGGACGGTAGTACGCCGCGTGCATGCGTGCGCCGGAGACTG
CTTCATAGCAGTCCATCAGCTCTTCGCGCTCGCGGAAGGCGTACAGCATCACCGCCATCG
CACCCAGGTCGAGCGCGTTGGAGCCCAGCCACATCAGGTGGTTGAGGATGCGGGTGATCT
CGTCGTACATGGTGCGGATGTACTGCGCACGCTCCGGCGCCTCGATGCCCATCAGGGTCT
CGATCGCGCGCACGTAGGCGTGCTCGTTGCACATCATCGACACGTAATCCAGTCGATCCA
TGTAACCGATCGACTGATTGAACGGCTTGGACTCGGCCAGCTTTTCGGTACCACGGTGCA
GCAGACCCACGTGCGGGTCGGCGCGCATGATGGTTTCACCGTCCATTTCCAGGATCAGGC
GCAGCACACCGTGAGCGGCCGGATGCTGCGGGCCGAAGTTCATGGTGTAGTTGCGGATTT
CCTGCCGGCTTTCGGCGGCGTTGCTGGCGAATGCTTCGCCGGCCTGGTGTACGTGGCTCA
CTTCACTGCCTCCTGCGCGCGCTCACCTTCTGCGGTCTGCAGACGGGCGTCGTCGCGGAT
CACGCGCGGCACGCCGACGCGCGGCTCCACCGAGGTGACCGGTTCGTAGATCACGCGCTT
CTTTTCTTCGTCGTAGCGGACTTCGACATTGCCGATCAGCGGGAAGTCCTTGCGGAACGG
ATGGCCGACGAAACCGTAGTCGGTCAGGATCCGGCGCAGGTCCGGGTGGCCTTCGAAGAT
CACGCCGTACAGGTCGAACGCTTCGCGCTCGAACCAGTTCAGGCCCGGCCAGATGCCGGT
CAGCGAGGACACCACCGGCAGTGCTTCGTCAGGGGCGAAGCAGCGCAGGTGCATCATCAG
GTTGTGCTGGTACGAGCGCAGCTGGGCGACCACGGCGAAACGCTGGGTCGGCATGTGCTG
CGGGCGGGCACCGTCGGCACCGTTTTCCTCGGTGGGGAACTCACCCCACGCGAAACGGCC
CTGGGCCTTGCCTTCGACGCCACGGCTGAAGCCCTGCGAGGACACGTCGGCGGTGTCCCA
TTCGTCGGAGCCATAACCCAGGTAATCGACGCCGCAGAGATCCACGGCCTGCTCGAAACC
AAACTCGTCACGCAGCGCCAGGGCGGTGGCGTGCCACTCGGCGGCAGGCACTTCCAGCGT
CACTTCGCCGCGGGGTTCGACCACGATGACCTTCGCACCAGCGAAACGTGCGGAGAGTCG
GTCGATGAAGGATGCTTGCTCTGCCATGGGGGCTTGGCGCGCTCTTGTCAGGTGAAGGGG
TCAGCGGGCGATGGTCTGTGTACGCCAGATCTTCTTCTGCAGCTGCAGGATCCCGTACAC
CAGCGCCTCGGCGGTCGGCGGGCAACCCGGGACGTAGACGTCCACCGGCACCACGCGATC
ACAGCCGCGCACGACAGAATAGGAGTAGTGGTAATAGCCGCCACCATTGGCGCAGCTACC
CATCGAGATGACCCACTTCGGGTCCGGCATCTGGTCGTAGACCTTGCGCAGCGCCGGGGC
CATCTTGTTGACCAGGGTACCGGCCACGATCATCACGTCGGACTGGCGCGGCGACGGGCG
GAACACCACGCCATAGCGGTCAAGGTCCAGGCGCGCGGCGCCGGCATGCATCATCTCGAC
CGCGCAGCAGGCCAGACCGAAGGTCATCGGCCACATCGAGCCGGTGCGCGCCCAGTTCAG
CAGTGCATCGACGCTGGTGGTGACGAAGCCCTTTTCCAGCAGCGGGTTGTCGCCTTCCGG
CCGCAGGATGTCATCAACCCGGCCTTCCGGCGTGGGGTTGTTCATGAGGCCATCGAGAGT
CTGAATCACTCCCATTCCAGCGCTCCCTTCTTCCAGACGTAAATGAAACCGAGGAACAGC
ATGCCGACGAACAGGCCCATGGTGACGAGCGAACGCGCGCCCAGCTCCATGAAGACCTGG
GTCCACGGCACGATGAAGATGATTTCCAGGTCGAAGACGATGAACTGGATCGCGATCAGG
TAGTAGCGCACGTCGAACTTCATGCGCGCGTCTTCGAAGGCCTCGAAGCCGCACTCGTAC
GGCGACAGCTTTTCCAGATCGGGGCGGCGGGGACCGAGGAATCGACCAACCAGCATCAGC
GTAATGCCGATACCGGTGGCAACGATCAGAAACAGCAGAGACGGCAAATATTCGGCCAGC
ACAGCGATTCTCTCTTGCCTCTGCCGCTGCGCCTGCAGGCGCTTTGGCATGGGGGAGTGG
ACGGGAATCTACCTGGCGCCTTGCGCGCCAGGCGAACCCGCTTTACTTACAAATGGTGCC
CAAGAGGGGACTCGAACCCCTACGACCTAAGTCGCTACCACCTCAAGGTAGTGCGTCTAC
CAATTCCGCCACCTGGGCAAACGATCACATCAGACTATCTTCCCGATGCGCCGCGTATTG
TAACCGGCTTCAGTGTTTCTGGGAGCCTTCCGAAGGCTTTTCTTCACCAGAAACCGAAGA
TTCCGCCTGAGCCGGCACATTCGCGGCCGGAACCGGGGCGGCCGGGACCGCATCAGCCTT
CGGAACGGCCGGCAATTCGCCTGCCGGAGCCGCCGGAGCGACCGCCGCCGGGGCGGACAT
CAAGCCCAGATCCTGGTCGGCCGCCGGACGGCTGCCATGACCGGCATACCAGGCCATGAA
GAGGCTGATGCCGAAGAACACGACGGCCAGCCACTTGGTCGACTTGGACAGGAAGTTCGA
GGCGCCACGCGCACCGAACACCGTACCCGAGGCGCCGGCACCAAAGCCCGAACTCGCCGC
CGCACCCGAGCCACGCTGCATCAGGATCAGCGCGATCATGGCCACAGCGACCAGCACGTA
GACGACATTGAGGATCAACATCAGCATTGGAAACCGCCCTCGGACAATACTTCTAGGATT
AGTTCGCGGCCGCCGCCCTTGCGATGGCCAGGAAGTCCGCAGCCACCAGGGAGGCGCCGC
CGACCAGCCCACCATCGACATCCGGCTGCGCGAACAGTTCCCCGGCATTGTCGGGCTTCA
CGCTACCGCCGTAAACAATGGGCAGTGAATCAGCGATTCTAGCATCGATACGCGCGACTT
CGCCACGGATGAACGCGTGCACCTGCTGTGCCTGCTCCTTGGTGGCGGTACGGCCGGTAC
CGATGGCCCAGACCGGCTCATAGGCGACCACAGCCTGGGCGAAACCGGCCGCGCCAACCA
GCTCCAGCACCGGTGCCAGCTGGCTGGCGATGACCGCTTCGGTCTGCCCGGCCTCGCGCT
GTTCCAGGGTCTCGCCCACGCACAGCACTGGCACCAGGCCGGCGTGCTGGGCGGCGGCGA
ACTTGCGCGCGACCAGCTCGCTGCTCTCGTGGTGGTACTGGCGGCGCTCGGAATGGCCGA
CCAGGCCATAGCGGGCCCCGACCTCGACCAGCATGGCCGCGCAGACCTCGCCGGTGTAGG
CGCCCTTTTCGTTGCTGCTCACGTCCTGCGCGCCAAAGGCCAGGCCGGTCTCGCCGAAGT
CCTCGACCAGCTCGCCCAGGTACGGCAGCGGCGGCAGGATCACCACGTCCACCCCCTCCA
GCGGCAGCCCGGCAGCCACCTGCCCCAGCAGTTCATTGGCGAATTGACGGCTGCCATGCA
GCTTCCAGTTTCCGGCGACGATCTTGCGGCGCATGAGCGGGTGGCTCCTGTGTGAAGTCA
GCCGGTCATGATACCCGCTGCGGCAAAAATCCGTTTCCTTGTAAGCGATTACATGGATTT
TCAGCCAACGGCGCAGCCCCTCGTGGCGGGGGGCGGGTTGGTCGCGTATCACCGGTTGGA
TTGGTGAGCTTGGCCGGGCGGGTGGGGATGCCGGGGGACGCCGTAAACCCGTCCCTGGGG
GCTTGGCCGCGGCATCCATGCCGCGGACACCCCCGCCATCCCCACCCGCCCGGCCTCTGA
CACAGTCCGGCGGTTCCGCCCGCCACGGAAAGAAAAAAGAAGAGCAGGAGCAAAGGCAAA
AGCTGCATTCCGGGTTGCTGCCGGCTGGACCAACCCCTACCCCACTTCGATCCGACAGAT
CTCATCCACGCAAGGCGTGGATCTACCGCGTCGACCAAGGTCGACACCCACCGGGAATCG
CGATTTACCCACCGTCACCGGGAAACTGTCGAAGGCGGGGAGGTGTGGGTTGGCAGGACC
GTTGACGCCATGGATGGCGCCATCGAGCCCCCAGGGGTGAGGGCGCTTTGCTTGCGAAGC
ACTGCTTCGCAAGCGCCCGAACGCACAGCCGCCAGCGGCTGGGCCGGTCTGGGGGTTCAC
GGCGTGTCCTGCCAACCCACACCGCCCCGCCCAACACGCAGAAACCCAGAGCCGCTTTGG
CTTTGGACTTGCCGGCCAGCGGCCGGCACTACCGCGGGTGCAGAGTGCAACCCTGCAAAG
AAAAAGGCCGCCTTTCGGCGGCCTCACTTTTCTTTACTTCAGCTTGATCTCGCGCAGGCG
CTCCTCGAGGAAGCCGTGGGCGGTGATCGGCTCCGGGTACCGGCTCGGGTTCTCCGGGGT
GATGCACGAGGGCAGCACGTCGATCAGGAAATCCGGGTTCGGGTGCAGGAAGAACGGCAC
CGAGTAACGGGGCTGGCGGGCCAGCTCGCCCGGGGGGTTGACCACGCGATGGATCGTCGA
CGGGTACACATGGTTGGTCAGGCGCTGCAGCATGTCGCCGATGTTGACCACGATGGTGTC
CGCGTCCGAGGTGAACGGCACCCACTCGCCCTCATGCGACTGCACCTCCAGGCCCGCGGC
GCTGGCGCCGACCAGCAGGGTGATGAAGTTGATGTCGCCATGCGCGCCGGCACGCACGTT
CGGGATGTCGTCGGTGGTGATCGGCGGGTAGTGGATCGGGCGCAGGATCGAGTTGCCGAA
GTTGGTCTTGTCGGCGAAGAAGTCTTCCGGCAGGCCGATGTGCAGGGCCAGCGCGGACAG
CACGCGCGAACCCAGGTTGTCCAGCGCCTGGTACAGGCCGTAGCCGCGCTCACGGAAGCC
CTCGACCTCGGTCGGCCACAGGTTCGGTGCCATCACATCGCGGTACTTGGAGTCGTCGGC
GATTTCACGACCGATGTGCCAGAACTCCTTCAGGTCGAAGTGCTTGGAGCCCTTGGCGGT
TTCCACGCCGAAGGGGGTATAGCCGCGGGCGCCGCCGCTGCCGGCCACGTGGTACTTGCG
CTTGACCTCTTCCGGCAGGGCGAAGAAGGCCTTGAAGGCATCGTAGGCCGCGTCGATGTC
GGCCTGCGGAATGCCGTGGTTGCGGATGCCCGCGAATCCCCATTGGCGGTAGGCCGCGCC
CAGCTCGGCCACGAAGGCCTCGCGGTCGCTGTCGAAACGGGTGATGTCGAGGGTGGGGAT
CTGGCTCACAGCAATTCCTGGCTTGTCATTGGGTCTGGGGGGCCTGCGCATTCATGGCCC
GCCTGAACATTGTGACAGATCACCCGGCGGACGCTACTCGATCCTCGGAAACAAATCGAT
ACAATGCGCGACCTGCGCACAATTTAACGAATCCATCACGTTGGCAGCGCAAGCCCCGAC
CGCGCCTCCCCGACCCGACGCACCATGCCCGACGCCCCAGCCGCCATCGCCCTTCCCTCT
GCGGGCCCTGCCCTTCGCTGGCGCCGGCTTGCGTGGTGGTCCCTGTTCGTCCTGGGCAAT
GCGCTGCTGGCGACGATGATCACCCTCGGCAACGTGCCGCTGTACGACAACCCGGGCGGC
CACCAGGGCCTGGCCTATCTCGCGATTGCCCTGCCCGGGCACCTGCTCGCCTTCGGCGCG
CTGGCCGGCGCGCTGCCACTGCTGCTGGGCCTGTGGCCGCGCAGCGCGCGCACGCTGAGC
ATCAGTGCGGTACTGCTGCAGGGCTTGTGGTTGTGCCTGCTGCTGGTCGACGCCAAGGTG
TTCACCCTGTACCGCTTCCACCTCAATGCCATGGTCCTGAACATGGTGTTCGGCGGCGCC
CTGCAGGACCAGGTTGCGTTGTCGTGGAAGACCTGGGTGCAGGTCGGCCTGCTGGTGGCG
GCCATTTTCACCGCCGAGGGCATCCTGGCCTGGGCGTGCTGGAAGCTGCTGCCGGCCGCG
CCCCGCCGGCGCAGGGTGCTGCAGGCCTGGGCGGTGGTCGCCCTGCTGATGGCGAGCGGC
CAGGTGGCCACCGCCTACTACGACGCACGCGGCGACCGTGACGTGATTGCCCAGTGGAAC
TACCTGCCCTGGGCCCAGCCGATCACCGCCAAGAGCTTCATGCGCAGGCTGGGCGTGGTC
AGTGAACAGCAGGTCGGCCTGCCCGATCCTCGCCATGCGCAGCTGCTGTATCCGCTGCAG
CCACTGCGCTGCCAGAGCCCACAGCGGCCCAATGTACTGATGGTCGTGCTGGAATCGCTG
CGCCACGATGCGCTTACTCCGCAGATCATGCCGAACACCTCGGCACTGGCGGCCTCCGCT
CGTGTCTACGACCGCCATTTCAGCACGGGCAACGCCACCCGCTATGGCCTGTTCGGCCTG
CTCTACGGCCTGCCGGGCGGCTACTGGCAAAGCATGCTTGACGAACAGCGCGGCTCACAG
CTGTTCAAGGTGCTGGGCCAGCAGGGGTACGACCTGCATCTGTACGGCAGCGCGCCGATG
TACAGCCCGGAATTCGACCGCACTGCATTTGCGGACGTCCGCGACCAGCTGCACCAGGGC
CCGCCCGGCCTGGGTTCGGAAGGCCGTGACAGCAGCATCGTGGCCTCGCTTCAGAAGGAC
ATCCGTGCAAGCCAGGCAGCGCACACGCCGTGGTTCGGCTTCGTCTTCCTCGATTCCACC
CATGCGCCCTACCACATGCCCGCAGGCTACCCGCCGCTGGCGACCCCGATGGCGCAGGAA
ATCGACTTCCTCAGGTTCGGTCCGGACCACGACCCGGCCCCGGAACTGAACCGTTACCGG
ACCGCCGTGCATTACGCCGACAGCCTCGTCGGCACCCTGCTGGACGATCTGCGCGCGCAG
GGCCTGGATCAGAACACCATCGTCCTGGTCACCGGCGACCACGCCGAGGAGTTCAACGAC
CTGAAGCTGAACTACTGGGGCCACAACGGCAACTTCTCCGACTACCAGCTGCAGGTACCG
TTCGTGCTGCACTGGCCCGGCCAGGCCAGCGGCCATAAGACACGCACCAGTTCACATGAG
GACTGGGTGCCGACGTTGATGCGCCACGCCCTGGGCTGCGAGAACGCACTGAGCGACTTC
AGCACCGGCCAGGATCTGCTGGCCGAACCCGCAGGCGAGCGCGCACTGGTGGTGGAAAGC
TGGTCACAACGCGCCGTCCGCCATGGCGATGCCATCTACGTGTTCGACAAGTTCGGCAAC
GCCACCGCGCTCGACCGGCACTACCGCCCGCTGCCGCGCCAAGCCCCGGATGCCGGCGCC
GTCCGTACCGCATGGGAAGCGCTGACCCGCTTCCGCAACCGCTGACCACAGAGGATGGAT
TCCATGAAACGCTCGCTGCGGATCCTGCATACCGAAGCTGCCCGGGGAATGGGCGGCCAG
GAGATCTACATCTTCCGCCACATGCAGGTGATGCGTGCGCGTGGGCACCAGGTGTCCCTG
CTGTGCCAGCCCGATGCCCGCCTGGCCCAGCTCGCGCGCGACGATGGCTTCACCGTGCAT
ACCCTGCGCATGGGCGGCTTGGCACGGCTGCTGCGCGGCATCTGGTCGGTGTCCCGCCTG
GTACGCCGCGAGCGCTACGACGTGGTCAACACCACCAGCCGCCGCGACGCACTGATCGCC
GCGGCCGGCGCACGCCTGGGCGGCACGCCACTGGTGGTGCGCTCGCGCCACCTGATGAGT
CCGGTCAATTCGTTGCTGACCTATACCGGTCTTCCGCACCGGATCATCACCGTCAGCGAT
TTCGTCAAGCGGCTGCTGGTCGACCGCGGCATTGCCGCCGAGCACATCGGCATCGTGCCC
CCCATGGCGACGCCGCCGCGCTGGGGCATGACCGAGCAGGGCGATCCCTGGGAGAACCTG
CAGGCCACCCGCGCACAGGTCCGCGCCGAACTCGGTTTCGCCGAGCGCGACATCGTGGTC
GGCTGCGTGGCCGTGCTGCGCGAGCCCAAGGGCCATGCCGAGCTGCTGCGCGCCATGGCG
CCACTATGCAAGACCAATCCCGACCTGCACCTGGCCGTGGTCGGCGACGGCGAGCCGGTC
ATGGGCCGCCTGCAGGCCCTGCGCAGCGAACTCGGGCTGGAGCGCCAGGTGCACCTGCTC
GGCTTCCGCAGCGACGCACACCGGCTGATGGCCGGTTTCGACATCTTCGCCCTGGCCACC
CACAAGGAAGCCTCGGGGACCGTGTTCCTCGAGGCGGCGCAGGCCGCACTGCCGATCGTC
TCGCATCGCGTTGGCGGCGTGCCTGAAATGCTGGTGGAAGGCAGCAATGCCATCCTCACC
CGGCTGGGTGATGACGCCGCCCTCACTGGTGCGTTGCGGCTGCTGGTGGATGATCAGGAA
CGTCGCCGGCAGATGGGCCGCGCCGGTTGGGACTGGATCCGCAGCGCCAAGCAGTTCAGC
GCGGCCGGCCACGGAGAGGCCACTGAAAACTACTACCTCCAATGGTTGAAGGAGCTGGGT
CATGGCTAACGCCAGAACCGTACCGGTGCTGATGCACCACCATGTCAGCAACTCGCCGGG
AATGATCACCGTATCCCCGGAGAACTTCGAGAGCCAGATCGCCTGGCTCGCACGGACCGG
CTGGACCTCGCTGACGCTGGACCAGTACGCCGGCTTTCTCGCCGGGAAGCCGGTGCCGCG
CAAATCGATCGTGATCACGTTCGACGACGGCTACCTGGACAACTGGGTCTACGCCCATCC
GATCCTGCAGAAATACGGCATGCATGCGGTGGTCTTCGTGGTCACCGGCTGGATGCACGA
AGGTCCGATCCGCCCGCATGCAGGCATCGAAGGCGCCGAGCTGCCGGCCACGCCGGAACA
TCGCGCCTGCGAGGACCTGATCTACAAGCAGGGCCGCAGCGACGAAGTGATGATGCGCTG
GAGCGAAGCGCGTGCGGCAATCGAAGCCGGCACGTTCGAGGTCCACTGCCATACCCACAG
CCACACCCGTTGGCTCAAGCGCGATGACCTGGACCGTGCGCAGCGCCGCGAAGGCATCAG
CGGCGACCTGGCCATGGCGAAGCAGACGCTGCTGGAGAAGCTCGGCGAAGTCTCCGATAC
GCTGTGCTGGCCCTATGGTGACTTCGACGATGACTACATCGAAGTGGCACGCGAACAGGG
CTTCCGCTACCTGCACACCACCCATCCCTTCGGCCGCAACGTGATTGGCGGCGATCCGGA
GCGGATCTATCGCTTCGCGATCCGCAACCGGCCGGCCAGCTGGCTGCGCAAGCGCATCGC
ATGGAGCTACAACCCGTTGATCGCGCCGATCTTCAACGGCTTCAAGGCGCGGCAGAAGAA
GATGGTGCCTGGCCCGTAGGAGGCCACGTTCATCTTGATCGCGGCAGCACCCGTTTTTCG
AATGGACTCAAAGGAACAGTGAAGGCAATGAACGTACTGGTGACCGGCGGTGCTGGCTAC
ATCGGCTCGCATGCATGCGTGGAGCTGCAGCAGCAGGGGCACGGCGTGGTCATCGTGGAC
TCGCTGTGCAACAGCGACGCCAGCGTGGTCGAGCGCATCGGACGGATCACCGGCACGGCA
CCGGTGTTTGTGCAGGCTGACATCCGGGACCGGCCGCGCATGGCCGCCTTGATGCAGGAG
CACGCGATCGATGCCGTACTGCACTTCGCAGCGCTCAAGTCCGTGGGCGAATCCCAGAAG
ATTCCACTGCAGTATTTCGACAGCAACATCAGCGGTTCGATTGCCCTGCTCGGTGCGATG
CAGGATGCAGGCGTGCAGTTGCTGGTCTTCAGCTCTTCGGCAACGGTGTACGGCAACCAG
GACCACTGCCCGGTGGCCGAGACCGCTTCAACCTGTGCGATGACGCCCTATGGGCGCACC
AAGCTGGTGGTCGAGCAGCTGCTTGCCGACCTGGCGGCAACGGGCCAGGACCTGCATATT
GCGACGCTGCGCTACTTCAACCCGGTCGGCGCCCACGCCAGCGCGCTGATCGGCGAGCTT
CCGCATGGCACGCCGAGCAACCTGATGCCCTACATCGCGCAGGTCGCCGCCGGGCTGCTG
CCGGAGGTCCAGGTCTTCGGGGACGACTATCCGACCCATGATGGTACCGGCGTGCGCGAC
TACATCCATGTGCAGGACGTCGCCAGCGCCCACGTACTGGCCCTGCAGTTCCTTCGCGAC
CAGCGGCGCAGCATCACCCTCAACCTTGGCACCGGCCAGGGCCACAGCGTGCTGGAACTG
ATCCAGGCCTTCGAACTCACCACCGGCGTGCGGGTTCCGTTCCGCATCGTACCGCGGCGC
GATGGCGACATCGCGGTCAGCTTCGCCGATGCCTCGCTGGCGCTGCGCGAGCTGGGCTGG
AAGGCGCGTCACGATCTCACCGACATGTGCCGGGACACCTGGAAGTGGCAGCGGGCGATG
TCACGCACCGCACAAGGTGCAATGCCAGAGCACCTGCCCGCGCGCTGATGCGGGCAGGAC
CCAGCGGTCGGAAACGCCCGTACACGACGCGTCACAAGGTGCGCAGCCGCAGCTGAACGC
GATCGCGGGTCGCGCACGGTTGAATCCCCCCTCCCAGAAAAAAACATGGCCGCAAACGCG
GCCATGTCGGGTGCAACACGCGGTATTGCCACGCTGCTCAGGCAGCGGCTTCGCGCACCG
CAGCGGACAAGCGATCGAGTGTCTCCTGCATCAGCGTGGCGTCATCGGCTTCGACGGTAA
CCCGCACCACCGGCTCGGTACCCGACGGGCGCAGGAACGCGCGACCGCGGCCGGCCACCG
ACTGCTGCGCGGCCGCCAGCGCGGCCTGCACACTGTCGGCCTGCACCGTGGCCTTGGCCG
AGGCATTGCCCAACCGCACGTTGACCGTTTTCTGCGGCACCCGCTCCAAACCCTTCAGCG
CCTGGCGCAGGGTCTGGCCGCCGTTGCGCAGTGCCACCAGTACCTGCAGGGCACTGACAA
TACCGTCGCCGGTGGTCGCCCGGTCCAGGCACAGCAGGTGGCCCGAGGCCTCACCGCCAA
GCACGCCCCCGCCTTCGACCAGCGCCTGGTGCACGTATCGATCACCAACGTTGCTGCGCA
CGAACGGGATCTGCAGATCGGCGAAAGCTTTCTCCACGCCGTAGTTGCTCATCAGCGTGC
CGACCACCGGGCCGCGCAGGCGGCCTTCGTCCTTCCAGGCGCGGGCCAGGATGTACAGCA
GGTCATCGCCGTCGACCGGGTTGCCCTGGTCGTCGGCCATCAGCACTCGGTCGCCATCAC
CATCGAAGGCGATGCCGAGATCGGCGCGGGTCTCGCGGACTTTGGCCGCCAGGTTATCGA
TATGGGTGGAACCCACACCGGCGTTGATGTTGACGCCGTTGGGCTCGGCACCGATGCCGA
TCACCTCGGCGCCAAGTTCGCGGAACAGCAGCGGTGCGATCTGGTAGGTGGCACCGTGCG
CGCAATCCAGCACCAGGCGCACGCCACGCAGGTCGAACGCGCGCGGCACGCTGGCCTTGC
AGAACTCGATGTAGCGGCCGACCGCTTCGCGCGCGCGCGACGCCTTGCCCAGCTTCTCCG
ATTCGGCGGTGGTGAACGGAATGTCCAGCGCCGCTTCCAGGGCCAGTTCGGTGGCGTCGT
CGAGCTTCTCGCCCTGGGCGGAGAAGAACTTGATGCCGTTGTCGTAATGCGGGTTGTGCG
AAGCGCTGATGACGATGCCGGCGTCCACGCCCAGCGTGCGGGTCAGGAACGCCACCGCCG
GGGTCGGCATCGGCCCCAGCAGCTGTACGTCGGCGCCGGCAGCGACCAGGCCGGCCTCCA
GCGCCGCTTCGAACATGTAGCCGGAAATGCGGGTGTCCTTGCCGATCACCACGATCGGCC
GGCGCCCGTCCTGGCCGCGCTGGGCGACCAGGACACGGCCCAGGGCGTTGCCCAGGCGCA
GCACGAAATCGGCCGAGATCACGCCCTGGCCGACCCGCCCACGGATGCCGTCAGTACCGA
AGTACTTGCGGCCTCCCATCAAGCCACCTCCGGCGCCGGCTGACGACCCAGCATCGCCAG
CAGATCGGACAGGCGGTCGCGCATCTCGCGACGGTCACAGATCTGGTCGATGGCACCGTG
TTCCAGCAGGAACTCCGAACGCTGGAAGCCTTCCGGCAGCTTCTCGCGCACGGTCTGCTC
GATCACGCGCGGACCCGCGAAGCCGATCAGCGCCTGCGGCTCGGCGATGTTGATGTCGCC
CAGCATCGCGAACGAGGCCGACACGCCACCGGTGGTCGGGTGGGTCAGCACCGAGATGTA
CGGCAGGCCCGCTTCACGCAGCTTGCCCAGTGCGGCCGAGGTCTTGGCCATCTGCATCAG
CGAGAACAGGCCTTCCTGCATGCGCGCGCCGCCACTCTGCGAGAAGCACACGTAGGGGGC
ACCGATTTCGACTGCGGTTTCGGCGGCCAGCGCGAAACGCTCACCCACCACCGAGCCCAT
CGAGCCGCCCATGAAGGCGAAGTCGAACGACGAGGCCACCAGTGCACGGCCCTTGAGCAG
ACCGCGCATGGCGATCAGCGCGTCGTACTCACCCGTGTTCTTCTGCGCGATCTTGATGCG
CTCGCTGTACTTCTTCTGGTCCTTGAACTTGAGCAGGTCGGTCGGCCCCAGGCGCGCACC
GATCTCGGTGGTGCTGTCGGCGTCGAACAGGGCGGCCAGGCGCGCACGCGCGCGGATCGC
CATGTGGTGGCCGCACTTCGGGCAGACCTCCAGGTTCTCTTCCAGTTCCGGACGGTACAA
CGCGCTGCCGCAGTTGCTGCACTTTTCCCACAGGCCCTCGGGGACACTGCGCTTCTTGCT
GGGGGTGTTGTCGGTGCGGATGCCGGACGGCATCAACTTGCTGAGCCAACTCATGCGGGA
GGACACTTCCGTTCAGGGCGGCCCGAGGGCCGCAAAGGCGGACAGTCTAGCTCCGCTTTC
CCTGCCCGTGCACCCCCTTGCCGGCCACGGAGCCGCCGGAAAAAACCATGCTGGGACGTA
CGTTTAGGTGCTGGGTCATGCCGGCCGCTGGCCGGCAGCCCCTACGTGCAAACCCATGGG
TAGTGCCGGCCGCTGGCCGGCAGCCCCCACGTGCAGACCCATGGGTAGTGCCGGCCGCTG
GCCGGCAGCACTTGCATGTGGCCGTCAGGCAGATGCCGGCCGGCGGCCGGCACGACCGTT
ACGCGTCCAGCGCCTGCCGCAGCGGGGCCAGGAAAGCTCCAGCGCGCTGCGCGGCCTCTT
CAGCCGAGCCCGCTTCGGCCAGCACCGCCACCAGCGCACTGCCAACCACCACGCCATCGG
CCTGGCGCGCCATCGCCGCAGCACTGGCGGCGTCCTTGATGCCGAAGCCAGCAACCACCG
GCACTGAAGCGCGCGCGCGCAGGGCCTGCAGGCGGGCACTGGCGGCATCGCTGTCCAGGC
GTTCGGACGCGCCGGTGACACCGGCAAAGCTGACGTAGTAGAGATAGCCACGGGCCAGCG
CCAGCAGCTTGTCGGCCCGCGCTTCGCTGGTGGTCGGCGACGCCAGCAGGACCAGTGCCA
GGCCGGCTGCATCGAAGGCCTGCTGCGCTTCACCCGCTTCTTCCGGCGGCAGGTCGACCA
GCAGTACGCCGTCCACGCCTGCGTCGACGGCGGCCTTGGCGAAGGCCGCGTAGCCATGGA
TCTCCACCGGGTTGAGGTAGCCCATCAGCACCACCGGGGTCTGCGCGTCGCGCTCGCGGA
ACTGCGCCACGGCCTGCAGGACGTAGCGGCTGCCAGCCCCCCGTGCCAGCGCGCGCTCGG
AGCTGCGCTGGATGGTCGGGCCATCGGCCATCGGGTCGGAGAACGGCACGCCCAGCTCGA
TCACATCGGCACCGGCATCGACCAGCGCGTGCATGACCGGCACCGTGGCCTCCAGCGAGG
GATCACCGGCGGTGACGAAGGGGATAAGTGCCTTGCGCTGCTGCTCGCGCAGGCGCTGGA
AACAGGCATCGAGTCGGGATACGGGCATCTCAGGCACATCCTTCAATCAGTTCAATCGCA
TCGCTGGTCCCCCAGTACATCCGGGTGACCTTCCCTTCATAGAGTTCCAGGCGGATGCCC
AGGTCCGAGCCCGGGTCCTGCCAGGTGAGGTACTCGCCCTGGTCGCCGTCATAGGCATGC
GGACTGGACACCGGCGGATTCGGAAACTGCGCCATGGCCTGTGCGCGGGTCATGCCGACG
CGCAGGCCAAACGGACCGGGCTGCTCAACCGGCAGCTCCGGGTCGTCACCCGGCTTCAGA
TCGAAACGCACCACGCGCTCGTCATCGGTCATCATCGACACGCCGGCCGGCAGCGCCTTG
CCATCGTAGTACTCGCAGTCGCCTTCGAAGAACTCCTTCGCGCCCTGCGCTTTCCAGGGA
CCCAGGGCCTTCAGGTCACTCATGTGCTGGCCGACCAGCACCTCGCCGGCATGATCCAGC
GCCACCGAGGCCACTGCAGGCACGTCGTCGCTGTCCGCGCCTTGCGCAGACGGTGGATCG
ACGATCGGCGTACGCGCCATCGGGTCGAGGTCATCGTTGGCGGCCGGCTGCTGGGCCGGC
TGCGTGGTGGCCTTGGCGGCCGGCGCCAGTACCGGTGGCTCCGGCGGCTGGCACGCGGCC
AGCCCAAGCGCCAGCAGCAGCACGCCGCTGTTCCGCAGCCGCGCGCTCACAGCACCAGCC
CTTCGCGCGCAGCGATGGTGTGCACGTCCTTGTCGCCACGGCCGGATAGATTGCACAGCA
CGATCTGGTCACGCGGTCGCTCACGCGCCAGCTTGATCGCCTGTGCCAGCGCATGGCTGG
ACTCCAGTGCCGGCAGGATGCCCTCGGTATGCGCCAGCAGGTGGAAGGCCTGCAGCGCTT
CCTCGTCGGTGATGCCCAGATAGCGTGCGCGACCGGTATCGGCCAGGAACGCGTGCTCCG
GGCCGACGCCCGGATAATCCAGGCCGGCTGATACCGAGTGGGTCTCGATGATCTGGCCGT
CGTCGTCGCACAGCACATAGGTGCGGTTGCCGTGCAGCACACCCGGGCGACCGGCAGCGA
TCGACGCGGCGTGACGGCCGGTGTTGATGCCATCACCGGCGGCTTCGGCGCCGACGATCT
CGACCTGGCGGTCGTTGAGGAAGGCATGGAACAGGCCGATGGCATTGCTGCCGCCGCCCA
CGCAGGCGGTGATCGCATCGGGCAGGCGGCCGTACTCGGCCAGCATCTGCTCGCGCGCCT
CACGGCCGACGATGGCATTGAAGTCACGAACCATGCGCGGATACGGATCCGGGCCGGCCA
CGGTGCCGATGATGTAGAAGGTGTCCTGCACGTTGGTCACCCAGTCGCGCATGGCTTCGT
TGAGTGCGTCCTTCAGGGTGGCCGAGCCGGAAGTGACCGGCACCACCGTCGCGCCCAGCA
GCTTCATGCGGTAAACATTGATCTTCTGCCGCTCGATGTCGGTGGCGCCCATGTACACCA
CGCATTCCAGGCCCAGCCGCGCGGCAACCGTGGCACTGGCCACGCCATGCTGGCCGGCAC
CGGTCTCGGCAATGATGCGCGTCTTGCCCATCCGCGCGGCCAGCAAGGCCTGGCCGATGG
TGTTGTTGATCTTGTGCGCGCCGGTGTGGTTCAGGTCCTCGCGCTTGAGCAGGATCTGCG
CGCCACCGACGTGATCGCTCAGGCGCTGGGCGTGATAGATCGGGCTCGGCCGGCCCACGT
AGTGCGCCAGGTCGCGGTCATAGGCCAGCTGGAATGCGGGATCCTGGCGCGCCTGGTCAT
AGGCCTGGGCCAGTTCCTGCAGCGGGCCGACCAGGGTTTCGGCAACGAAACTGCCGCCAT
AGCGGCCGAAGTGGCCCTGGGCATCCGGGAAGGCGTGATAGTCGGCAATGGGGGAGGCAG
ACATGGATACGACCGGTGGTTCAGACAGGTGGATACTCTAGCGCACGGGTCACGACCGGA
AAATGGATATTATCTGGCGCATATCGTCAGGAAATCTCACATGAGCCGTTCCCTGCTGCC
TCCCCTCAATGCGCTGCGCGCGTTCGAAGCGACGGCCCGCCTTGGCGGCGTTGGGCGTGC
CGCGCAGGACCTGCACGTCACCCACGGCGCGGTCAGCCGGCAGTTGAAGCTGCTGGAGGA
TCACCTTGGCCTGGCGTTGTTCCAGCGGGCCGGCCGTGGCCTGCGCCTGACCGCTGCGGG
CACGCGGCTGCAGGCAGCATGCAGCGAGGCCTTCAGCGGCATCGAAGACTGCGTGCGCGA
ACTGCGGCGGCCGACAGCAGCCCCGGCGCTGGTACTGGGCTGCAGTGGCAGCGTGCTGGC
GCGCTGGATGATTCCACGACTGCCAGCATTGCAGGCTGCCCTGCCCGGCGTGCGCCTGCA
GTGGTCGGCGCTGGATGGCAGCTTCACCGAGGCGCAGGCCGCACTGGACGCGGTGCTGCT
GCTGGCGCAGGGGCCGTGGCCCCGGGGCTGGCAGGTGCGCGAGCTGGCGCCGGAACGGGT
CGGCGTGGTGGTGGCGCCATCGCATCCGGCCGCGCAGCGCCTGCGGCATGCACCGCCGTC
GGCGCTGCTGCAGGAGACGCTGCTGCACACCAGCTCACGGCCGCAGGCATGGCCGGCATG
GGCACAGGCGCACGATCTGGACGTGTCGAAGCTGCAGCTGGGCACCGCCTTCGAGCACCT
GTACTACCTGCTGGAAGCCGCGGTAGCCGGGCTGGGCCCGGCGATCGCACCGGAACCGCT
GGTGGCCGAAGACCTGGCCGCAGGCCGGCTGGTCGCACCGTGGGGATTTACCGCCACCGG
CGGCTTCTGGGTGCTGGCGCGGCCGGATGGCCCGGCCGATGCACGGGTGGACGCCCTGGC
CGACTGGGCAGCAGCACAGCTGCGATGAGACAAGGCTCCGGGTGGCGTTCGCCCCCGAAG
CCGGCAACACAAGCCTCAGCGACCGCCCATCGCGACCCGCTGCTGCTCCTCATGCACCTG
CTGCTGGTGCGGCGGATCTGCCAGCAGCTTGGCACTGGCCTGCTCCAGCGGCGGTGGCGC
CTGAGCCAGATCGATGGCGGTGCGGAAGCCCGGCGTCGCGCCGATCACGAACGCCTTGCC
ATCCTGCACCGTGATGCTCTGCAGCTTGTCGGCCGCATCGATACCGTAATTACATTCCGT
TGGAAAACACGTCGAGCACGTCCGCACTGACCCAGCCCTGCGCGCAGTTCCCGGCGTAAC
GTCCCGGCGCCGCCACATGGCAGGCCTCGCCCCCCGTGTTCGCCAGGCCAGTGATCGGCC
TGTCGCCATAGGTGTCACACAACGTGTTGCCCTTGCACTTGCCGACCGTTGCTGCGGGAA
CCGCCACGACGTAATAGAACAGCGGATTCTGTCCGGTACGCCCGATGCCCTGCACGCAGA
CCAGCTGCCCCTTCGACAGCTTTGCGGTCACGCTGGCCTTGCTGCCGGTGGATGGCACCG
CATTCAACGTCTCCACGCCCTTGGCGTCGGCTACGCCCGCGAAGAAGCCCTGGTCACCAC
AGTCCGGCGACAGTTCGACATCGTAGAAATCACCGCTGTCCACATCGCCGGCCGTGCAGC
CGCTGCCCGTACTGGCGTTGCTGCATTTCACGCCACTGGCCTGGATCAGCGCCGCCAGGC
CGTCGGCAGCCGGTGCTGTGGCGGGTGCGCCTGCCGGTGTGGCAGCGGCCGGTGCCGATG
CAGTCGGGGCGGACGAGTCACCGCCCGCACACGCGCCCAATGCAAGCAGCAGGCCGGGCA
TGATCGTCAGGCGGGCCAGGCGGATACGGTGGGAAGAGAGATGGGGCATATCCATTGCGT
CCTCGTTCGAAAGCCAAGGCGTATCTCAGGGGTGCGGCCAGCGCCACGCACACCGCATCG
CACCCAGCCAGGTCAGGCCGGGCCCATTGTGTCCGATCAGATGCTCGGGTGTGTCGACTT
CCTGGCGCTGGATCCTGAATTACCCGAAAGTGGGATGCTCACCGCATTCAGTAGACGTCC
GCCTTCATGGCACGGCACGCGACAGGCAAGAACACAGACCCGGCGGAATGCACCGTCGGC
GATGACGTTCCGGGTGCGCCCTCAGGGGGCGCGGATCACTCCAGGACCGTGCAGTCCGCG
CGGCGCACTTCCTCGACGAAGGTGCGCATCCTGTAGCCGTCCTTGATACCCGGCTCCAGT
TCGATGCCGCTGGACACGTCCACGCCCCAGGGAAGCGTGGCCAGCACAGCGTCGTAGACG
TTTTCCGGGTTCAGGCCACCGGCCAGCAGGAACGGCCGGTGCAGGCCGGTCGGGATACGG
CCCCAGTCGAAGGCCACGCCGGTACCGCCGCCGCCGCCGGGAGCGTGGCTGTCGAACAGG
AACCCCGCCGCGCTCGGGTAACGCAGCTGCAACGTGCGCGCATTGACCTCTTCCCGGCCC
CCCATGGCGATTGCCTTCAGATAGGGCATGTTGAAGCTGCGGCAGAAGCTCTCGTCTTCC
TCGCCATGGAACTGCAGCAGGGTTGGCCGCACCGTGCGCAGCACCTCACGCACCTCTTCC
TTGCTGTTGTTGCGGAACAGGGCCACCACATCGACCATCGACGCGATCGCCTGGCGCATC
GCGCGTGCTTCGGCAGGAGCAACCCGGCGGCTGCTCTCGCGGGCAAAGATGAAACCCACT
GCGTCCACGCCCAGCTCACCGGCCAGGCGGACATCGCCGGCACGGGTCATGCCACAGAAC
TTGATGCGCGTGCGGTAGTAGGAGCGGCTCATAGCGTGACCTCGGCGGGCAGATGCCAAT
TGTCGGGGTACAGGGGCCCAAGGAACACCAGGCCCTGCGGCGGTGCGGTGGGACCGGCTA
CGGTGCGATCGCGCCCGGCCAGCAGTTCGGCGATCCATTCCACCGGTTTTTCACCGCTGC
CCACCAGGATCAACGATCCGACGATATTGCGGACCATGTGATGAAGGAATGCATTGCCCT
GCACGGCCACTTCAATCACTTCGCCCTGGCGGCTGACCTGCAGTGATTGCAGCTCACGCC
GCGCATGCAGCGCCTGGCACTGCACGGAGCGGAACGCGCTGAAGTCATTTTCGCCGATCA
GGGCCTGGCCGGCGGCGTGCATCAGCGTCTCGTCCAGCGCCCGGCGCTCCCAGCTGAGGG
TCTGCCGGTCCAGCGCCGGCCGCACCTCGCGGTTGAGCAGGCGGTAGCGGTAGCGGCGCG
CGCGTGCCGAGAAGCGGGCGTGGAAATCGTCGGCCACCGGCACGCACCAGCGCACCGCGA
TCGAGCGCGGCAGGCGGGTGGTGGTGCCCAGCATCCAGGCGCGCGGATCGCGCACCACGT
CGGTATCGAAATGGACGACCTGGCACTGGCCATGCACGCCGGCATCGGTGCGGCCGGCGC
AGACCACCTGCAGCGGCGAATCGGCCACCGACGACAGGGCCTGCTCAAGGCTGGCCTGCA
CGCTGGGACCGCCCTCGCCCAGGTTCTGCCAGCCCCTGAAGTCGCTGCCGTCGTATTCGA
CGCCAAGCGCGTAACGCATGTGCTACCTCGATATTGCGTATGGGGCGGCGCTCAGGCCGG
ATCGCGTTCGGACCAGACCGCCAGTTCGTTGCCACCGGGCTCGACGAACTGGAAGCGGCT
GCCACCGGGGAAGGAAAATACCGGGCGCACGATCTCGCCGCCGGCGTCGCGCACGGCGGC
CTCGACCGGTGCCAGTGCGTCGGCATACAGCACCAGCAGCGGTGCGCCGCTGTCGCTGGC
CCGCTGCGGCTGGCCGCGGAAGAAGCCGCCCTGCAGGCGGCCATCGTCGAACGCCGTGTA
GTCGCTGCCGTAATCGACGAACGACCAGCCGAACACCTTCTCGAAGAAGGCGCGGCTTGC
GGCCGGTTCGCTGGAAGCGAATTCAACGTAGTCGATGCGACGCTCGCGGCTCATGGCAGG
GTCCTTGTCGGCAGGTTCGGTCACGGCAGGCGGGCCAGCAGTTCGCGGGCCTGGGCCTGG
CTGTGCAGGTCACCGCCTTCGGCGACTTCCAGCAACAGGGTGCGCGCAGTCTGCGCGTCG
CCCAGATCGAGGTAGGCAATGGCCAGTTCCAGGCGCTCCTGGCCGGCGCGCGGCGACCAG
CCCGCGTCGCCGGCGGGCGCGGCCGCGCTCGGCGCGATATCGTCGGAATGAGAAGCGTCG
ACGCTGCCGTGGTCGATGCTGTCGATGGCCTCGGGATGTACGGTATCCGCCGGAGCCTCG
TTCTCATGCGCGTCAGCCGGCAGATCGAACACTCCGCGGAACTGAGGCTGCTGTTCGGCA
TGCAGTGCGTAGTCCGGCACCGCCACTTCGGCCGGCGCCTGCGGTACAACGCGTTCGTCC
TGCAGCGGCTCGGCGACGACAACCTCGTCGCCGGTGGTTGCGGAATCGTCCCAGCGCGGC
AGATCGGTCACCGCTTCGGGCAATGCCACCGCGTCCTCGTCGCGCAGTGTCTCGGCCTGC
CATTCGGCCCGCACCGCGTGCTCGGCGACGGGTTCGGCGACCACCACGTCGTGTACTTCG
GTTTCGGTCGCCCAGGCAGGCATCGCCGGTTCCTGGCGACCATTGTCGGCAACAGCCGAC
GACCACGAGGACTGCTCGGCCAGCGTATCCAGCGCCGCACCTGCCGGCACCGCTGCGGCC
AGGCCGGCGGCATCGTCTTCCTCACGCAGCGGCGGCAGCGGCGACGGCTTGCGACGACGC
AGCAGCCAAGCCGCGCCCGCGGCCAACAGCAACACCGGCAGCCCCAGCCAGTACCACGGC
GTTGCCGCATCACGGGAACCCGGCGCCTGTGCCAGGCGCTGCTGCGCGGCAGCCAGGTCG
TTGTCCTTCATCGCGATCAACGACTGCTGCTGCTCCTTCAGCTTCTCCAGATCAGCCACG
CGCTGCTTCAGTTCACCGATCTCGGCATCGCGGGTGGCGATGTCCTCACGCGCCTGTCGC
AGTTGTTCGTTGCCCAGCATGTCACCCTCGCTGCCGGCAGCGGTGCCGGTGGTTGTGCCC
GCGTGCGCGGCGTCGGACGCCAGCGCCGGAGCGATCTCAAGTCGTGCCCCATTGGCGGCA
GCCGGGGAAGAAGCGTTCGCGGTTGCCGCCCTGGCGGCCGGCGCGACCGCACCCGCCGGT
TGCGGCACGGTACGCGCCTGCCGCCATTGCGCAGCGTGCTCGCGCACCAGCGCGGTGGCC
TCGGCGGCATCGACAGCGGCAAGCGCATCGCTGCCCGGCACGCGCAGCACCGCGCCCTGC
TTGAGCAGATTGACGTTGCCACGGATGAAGGCTTCGGGATTGGCGCGCAGCAGGGCGATC
ATCGCGCGGTCGCGGCTGACCTGGTTGCCACGCGCCACCGCGCTGGCGATCTGCGACAGG
GTCTGACCGCGCTGTACGGTGACGCTGCCATCGGCCGCCGGTGCAGCGACCGGCGCGGAG
GCCGCACGCGGGCGTGCCGGTGCAGGCGCCACCGCAGGTGGCGGCGTAGTGGGCGCCTCT
GCCGCTGGCACCGTTGCCGAAGCCGGTGCAGGTTCGCGCACGATGGTATTGGAGAGCGTG
CCTGCCGGCGCGACGATCTCCGGCTCGGCCACGGCCAGCGCGCTGGACGGCGCGTCGACC
AGCGCGGAGTACTCGCGCACCAGGCGGCCCTGGCCCCAGTCAGCTTCGATCAGGAAGCTC
AGCGATGGCGTCTCCACCGGGGCCTGCGAGGTGACGCGCACCACCGCCCTGCCCTGCGCA
TTGCGGGTCAGCTCGAACTGCAGCTCGCTGACCAGCCCGGTCGGCCGTTGCAGGCCGACG
CGTTCGAAGGTGACCGGCGAGGCCAGCGCCACGCGCAGGTTTTCCAGTTCGGACGGGTCC
GCCGACACCACCGGGATTTCGGCCAGCAATGGCTGCCCCGGCTTGGACAGGACACGGATG
TCTCCCAGGCCCAATGCGAGTGCCGAACTGCTGGCCAGGGCCAGCAGCGCGGTGGAAAGA
TAGAGGAGCGGGCGCTTTGCGCCCCTGGCCCGTTTATTCATGGGCGACACTATAAAGCGT
GCGGACCGGGGTCCGCACCCACCGGAAAGACCCTTGAGGTAGTGCCGGCCGCTGGCCGGC
ATGCACTCCGGCACAAGGATCACGGCAATGCCGGCCAGCGGCCGGCACTACCGGTGAGGC
AACCGCTGTGATCAGCGCTGCTCGGCGGCGACCAGCTCGGCCAGCTGCACGGCATTCAAC
GCCGCGCCCTTGCGCACGTTGTCCGACACGATCCACAGGTTCAGGCCGCGCGGGTGCGAG
AGGTCCTCGCGGATGCGGCCGACGTACACCGCGTCCGTGCCCGAGGCGTGGGTGACCGGG
GTTGGGTAACCACCGGCTTCGTGACGATCCACCACTTCGATGCCCGGCGACTGCTCCAGC
AGCGCGCGCGCTTCGGCGACGGTGACCTTGTCGCGGGTCTCGATCGCCACCGACTCGGAG
TGGCCGTAGAACACCGGCACGCGCACCGCAGTCGGGTTCACCAGGATGCTGTCGTCGCCG
AGGATCTTGCGGGTTTCCCAGATCAGCTTCATTTCTTCCTTGGTGAAGCCATTGTCCTGG
AAGTCGTCGATGTGCGGGATCAGGTTGAAGGCGATCTGCACCGGGAAGCGCTGCGGATCG
ATTTCCTGGAAGCTCAGCAGCTGGCCGGTCTGCTTGCCCAGTTCCTCGGTAGCCGAACGG
CCGCCGCCGGACACCGACTGGTAGGTGGAGACGTTGATACGCTCGATGCCGTACTTGCGG
TGCAGTGGCGCCAGCGCCACCAGCATCTGCATGGTCGAGCAGTTCGGGTTGGCGATGATG
CCGCGCGGACGGTTGGCCACCTGTTCCGGATTGACCTCGGACACCACCAGCGGCACGTCA
TCGTCGTAACGGAAGGCCGAAGAGTTGTCGATCACCACCGCACCGGCAGCGGCGAACTTC
GGTGCGTATTCCTTGGACACGCTGCCACCGGCCGAGAACAGCGCGATCTCGACACCGCTC
GGATCAAAGGTGGCCAGGTCCTGCACCTTGACCTTCTGGCCGTTGAATTCGATCTCGCCG
CCGGCCGAACGCTCGGAAGCCAGGACGCTCAGGGTACCGACCGGGAAACCACGCTCGGCC
AGGATCGACAACATGGTCTCGCCGACCGCACCGGTGGCACCGACGACGGCAACGTGGAAA
CTGCGCTGTGCATTGCTCATGGGGGAAAACTCTCACGAAAACGGGAATGGGGAAGAAACA
CGCACGACAGCTGGGTTCGGGGAACCTCCTCAGGCGGGGCGCGCGGAGGTTCCCTATCGT
TTCCCGGTTTTTTTGCCCAGCGTCACGCGCGCAGCCATTGCCGCGTCAGCGTTGATCGCG
CTCGGCATGCACGAGGGTGCGCCATCCAGGCCGAGCCCGGCAACCAGATTATCGACGGCC
AGCTGTACCATCGCCGTGCGCGTGGCCAGCGAGGCACTGCCGATGTGCGGCGTGAGCACG
ACATTGCGCAGCGCCAGCAGCTCCGGACGCACCGTCGGCTCGCCCTCGTAGACATCCAGG
CCGGCAGCGGCCAGACGGCCTCGGGCAAGCGCGTCGGCCAACGCCAGTTCGTCGACAATG
CCGCCGCGGGCGATGTTCACCAGGGTGGCTGAGGGCCTCATCTTCGCCAGCGCAGCCGCA
TCGATGATGTGATGCGAGGCCGGCGTGTAGGGCAGCACGGTGACCAGGTGGTCGGACTGC
GCCAGCAGCGTGTCCAGGTCCACGTAGGTCGCGCCGAGCGCAGCCTCGGTCTCGGCCGGA
AGGCGCGAACGGTTGTGGTACAGCACCTTCATGCCGAAACCATGCGCGCCGCGGCGGGCG
ATGCCCTGGCCGATGCGGCCCATGCCGAGGATGCCCAGCGTGCTGCCATGGATGTCTGCG
CCGAGCATGGTCTGGAACGACCATTGCTGCCACTGGCCTTCGCGCAGCCAGCGCTCGGAT
TCGGTGATCCGGCGCGCGGTCGCCATCAACAGGGCGAAACCGAGATCGGCGGTGGTTTCG
GTCAGGACGTCCGGCGTGTTGCTGGCGAGGATGCCGGCTGCGCTGAGCGCATCGACATCC
AGGTTGTTGTAGCCGACGCCGACATTGGCGATCACCTGAAGCTGCGCGGCATCGGCCACC
TGGGCCGCACCGATGCGCTCGTTGAGGGTGATGATCGCGCCGTCGACGCCGGCCAGCTGT
TCGGCAATCTGGTCGGGCGACCAGGCGGTGACCGCATCGGTGCTGCGCAGCTGCACGCGA
TCGCGCAGCGGCGCGATGGCCGCGTCGATCAGCGGCTGGCTCACCCACACGGTCGGCCGC
GTGTCAGCCATCGATCTGCCCGGGAATGCGCGGGGTGATCGTGCCGACATCGCCGCACTG
CGCGCGATGGCGCAGCGCCTGGTCCATCAGCACCATCGCCACCATCGCCTCCGCGATCGG
GGTGGCGCGGATGCCGACGCAGGGATCGTGGCGACCGGTGGTGACCACCTCGACCACGTT
GCCGGCGGTGTCCAGCGACGGGCCCGGCAGGCGCAGGCTGGAGGTCGGCTTCAACACCAT
CGACGCAACCACCGGCTGGCCGGTGGAGATGCCACCGAGGATGCCGCCGGCATGGTTGCT
GGCGAAGCCCTGCGGGGTCAGCAGGTCACGGTGTTCGGTGCCCTTCTGTGCGGCGCTGGC
GAAGCCGTCACCGATCTCAACGCCCTTCACCGCGTTGATGCTCATCAGCGCGGCAGCCAG
TTCGCCATCGAGCTTGCCGTAGATCGGCTCGCCCCAGCCCGGCGGCACGTTGTCGGCGAC
CACGTCCACGCGCGCGCCGACCGAATCACCGGACTTGCGCAGCGAATCCATGTACGCCTC
CAGCTCGGGCACCTGTGCGGCATGCGGCCAGAAGAACGGATTGTCTTCCACCGCCGACCA
GTCGAAACCAGCCGGGGTGATGTCGCCCAGCTGCGACAGGTAGCCGCGCACGGTCACGCC
GAAGCGTTCGGCCAGCCACTTCTTGGCGACCACGCCGGCGGCCACGCGCATGGTGGTCTC
GCGCGCCGAGGAACGGCCGCCACCGCGCGGGTCGCGGATGCCGTACTTGTGCCAGTAGCT
GTAGTCGGCATGACCCGGCCGGAACTGCTGGCCGATGTTCGCGTAATCCTTGCTGCGCTG
GTCGGTGTTGCGGATCAGCAGCGCGATCGGCGTGCCGGTGGTCAGGCCCTCGTACACGCC
GGACAGGATCTCGACCTCATCGGCCTCGCGGCGGGCCGAGGTGTGCCGGCTCTTGCCGGT
CGCGCGACGCTGCAGGTCATGGGCGAATTCGGCCGCGTCCAGCGCCAGCCCCGGAGGGCA
GCCATCGATCACGCAGCCGATGGCCGGCCCGTGCGACTCGCCGAACGTGGTGACGGTGAA
CAGCTTGCCGAACGAATTGGAGCTCACGGGCGCTGCGCCGCCAGTTCGGTGATGCGCGCG
CTGTGGGCGATCAGCTCGCGGCACTCGACCGCGAAGATGCCCATCTGGCCGACCTTGAAC
TCGATCCAGGCGAAGTCGACTTCCGGCAGCAGCTTGATCAGGTGCTGCTCGGATTCGCCC
ACTTCGCAGATCAGCAGGCCGTCCTCGCTCAGGTGCAGCGGGGCGTCACGCAGGATCTTC
AGCACCAGGTCCAGGCCGTCGTCGCCGGCACGCAGGCCCATTTCCGGCTCGTAGGAGTAC
TCCTGCGGCAGGGCATCGGTCTCGTCGTTGGTGACGTACGGCGGATTGGTGACGATCAGG
TCGTAGTGGCGGCCGGTCAGGCCGTTGAACAGGTCCGACTTGAGCAGAGTGACGTTGTGC
GCCTGCAGGCGCTCCTTGTTTTCTTCGGCCAGCGACAGTGCATCGTCGCTCAGGTCGACG
CCGTCCACTTCCCAGTTCGGGTAGTAGTGGCCCATGGCAATGGCGATGCAGCCCGAACCG
GTGCACAGGTCCAACGCACGGCTGACATCGCGGCCGGCCAGCCACGGCTCGAAGCCGCAT
TCGATCAGTTCGGCGATCGGCGAGCGCGGCACCAGGGCGCGCTTGTCGCTCTTGAAGCTC
AGGCCGGCGAACCAGGCCTCACCGGTCAGGTAGGCGGCCGGGATGCGTTCGTCGATGCGA
CGCTGGAACAGCTCCAGCACGCGCAGCTTCTCGGCCTGCAGCAGGCGCGCCTGGCCATAG
GCCGGGCCGAGGTCGTGCGGCAGGTGCAGGCTGTGCAGCACCAGCTGGGTGGCCTCGTCC
AGCGCGTTGTCGTAGCTGTGCCCGAAGGTCAGTCCGGCTTCGTTGAAACGGCTGGTGCCG
TAGCGGATCAGATCGATGATCGTGTGGAGTTCGGCGGCCGTTTCAGCGGTCATGGCGGTA
CTGCGGGCAAAGTGGTCCCCGATTATAGGGGCTGGCGCCCGTGGCGGCATCCGTTGCGGC
GGAAACGATTCGGGCCACAGCCGGTATGATGGGGCCCACTTCGCGCGGGAGCCCCCATGT
TCAATCGCAACGCCGGCATCATCCTGCTGATCGCCCTGGCGGCGGGTCTCGGCCTGCTGG
CCGCCCAGCAGCTGTTCGCGCCGAAGCCGCCGGCCAATGCCCCGGCCACCGAAGCGATCA
CGCTGTACCCGCAGCCGCGCGAACTGCCCGACTTCAACCTGGCCCAGTCCGACGGCACCC
GCCTGATCCCGGGCGAACTGAAGGGCCACTGGACCCTGGTGTTCCTGGGCTTCACCTTCT
GCCCCGACGTCTGCCCGACCACCCTGGCCGAGCTGGCCGGCGCGCAGAACCAGTGGGAAG
CCCTGCCCGACAGCCTGCGCCCACGCGTGCTGTTCATCTCGGTCGACCCAGACCGCGACA
GCGCCACCCGCCTCGGCGAGTACGTGCACGGCTTCCACAAGGACACCCTGGCCGCCACCG
CTGACGTTCCCTCGCTGGAGCGCTTCGCCACCTCGTTGGGCTTCGTGTTCCAGAAGGCGC
CGGGCAAGCATTTCGACGAGAACCCCGAGGATTACACCGTCGAGCATTCGGCCAGCCTGG
CCGTGCTCGACCCGCAGGGCCGCCTTGCCGGCCTGGTACGCCCCCCGTTCAACGCGCCGG
CCATTGCCCGCGACCTGCAGAAGCTGACCGAGAAAACCGCCCCATGAGCCTCACCACCGC
CCTGACGTACGCCCTGCCACACCGCCTGCTGTCCTCGATGGCGCGTTCGCTGGCGTACTC
GGACGATCCGCGCGTATCGCGCTGGCTGATCGACACGGTCACCCGCAAGTTCAACGTCAA
CCTGGACGAAGCGGCCAACCCGGACCCGCGCAGCTATGCGACCTTCAACCAGTTCTTCAC
CCGTGCGCTGAAGCCGGGTGCGCGCGTGGCTGACGCCGATCCGCGCAGCCTGGTGATGCC
GGCCGACGGCCGCATCAGCCAGCTGGGGAAGATCGAGGCCGGCCGCATCTTCCAGGCCAA
GGGCCAGTCATTCACCGCTGCCGAACTGCTGGGCAGTGACGAGGACGCCAAGCCATACAA
CGATGGCCTCTACGCCACGGTGTACCTGTCGCCGCGCGATTACCACCGCGTGCACATGCC
GTGGACCGGCACCCTGCGTGAGACCGTGCACGTGCCGGGGCGCCTGTTCAGCGTTGGTCC
GGCGGCAGTGAACGGCGTACCGCGCCTGTTCGCCCGCAACGAGCGCCTGGTCTGCCACTT
CGACACCAGCTTCGGGCCGATGGTCAGCGTGATGGTCGGTGCGCTGCTGGTGTCCGGGGT
GGAAACCGTGTGGAGCGGCGAGGAGATTCCGCACTATGGCGACCGCATCACCCGCAAGGA
CTACCGCGGCCAGGGCATCAGGCTGGAGCGCTTTGCCGAGATGGCGCGCTTCAACTACGG
CTCCACCGTGATCGTGCTGCTGCCGCCGGGCGTGGCTGACTTCGCCCCGCAGTTGGGCGC
TGAAAGCCCGGTGCAGCTGGGCCAGGCGCTGGCGAAGCTGCGCTGAGGCTTCGGTAGTGC
CGGCCGCTGGCCGGCATCTCCGCTGATCCAACGCGTCGAGCATTGCCGGCCAGCGGCCGG
CACTACCGGTACGCGCGTTACTGCAGGGACGGGGCCGGACCGACGTCCATGCCGTCGTAG
TCTTCCACGCCCTTCTCCGCGGCCAGCGCTGCGAATTCCTGGTTGCGGCGGTCAAGCGAG
GCTTCGTCGTGGATCTCCACACGCTCCACATGCAGCACGTGGAACGGCGCGTCACCCTCT
TCCGGATCCTGTTCGAACAATTCCACGAAGGTGTAGCCCTGCGCCTGCAGGTGCTCTGCC
AGTGCCTGCAACGGCTCAGCAGTGGAGTGCACGAAGAAGTACCCCCACAGCAACGGGCCG
GTGATGTCCCAGTCGGTGTTTTCGCGGAGGTTGGCGAACAGGTTGCGGGTGTCTTCGAGG
TCCATGCGGATTCCAGGGTCGGGGGGATTACTTGTCGCAGCCCTGCAGCTTCAGCGTCTG
GCCGTGGCGCAGGCTGTAGGCCGGGGCCTTCAGGCCATTGGCGCGGGCCAGGGTGGGCAC
GTCGCACTGGAACTTGGCCGCGATGGCACCCAGGGTTTCACCGCGGCCCACCTTGTGGCT
GCGCACCGGCTTCGGGCGCGCCGCCGGGCGCGGCGTGGCCACCGGAGCAACCGGCGTGGT
CGGCACGCTGGTGGACGCGGCCGCATCGGCCACCGGCACCACGCCGCCCACGGCCACGCT
CCCGGTGTAGCTGGTCGCGGCCGGGCGCTTGATTGCTGCGTTCAGATCGGCGGTGATCAG
CGTGCGGGCCAGGTCGGCACGCGGGCCACTGACGCAGTTGCGCTGGTACAGGCCGGCGAT
GCGGGTGGTGGCGTTGATCAGCGTGCCGGCCGGGATCCAGCCATCGGCCTCATAGCGCGG
GTTGAGGTTGCGCAGCGCGCGCATGTAGCCATCGCGGGTGCCGTGGCTGCCCAGGCAGAT
GGTCAGTTCGTAGATGGTGGTCGACTTGGCCAGGCGCAGCGTGGCCGGCTGCGCGCTGAT
CTTCGGGAACTCCACGCCGTATTGCTGCGGGTGCAGGAAGATCCAGGCCGCGGCGATCAC
CATCGGCACGTAGTCCTTGGTCTCGCCGGGGAACTGGTTGTAGACGCTGTCGGTCCAGAA
GCTCTGCCCGGCGCTCTGCTTGAACACGCGCGCCGCGCGGCCTTCGCCACCATTGTAGGC
GGCCACCGACATTTCCACGTTGTTGTTCAGTTCGCGCAGGCGTTCGTTGAGGTAGCTGGC
GCTGGCCTCGGCCGCACTGCGTGCATCGAAGCGGGTGTCAAAGCCGGTGCCATCCGGGCC
GAGGCCGAAGCGGCGGCCGGTGGCCGGCATGAACTGCATCAACCCGGCGGCGCCAGCGCG
CGATGAAGCATGCACGCGGCCATTGGACTCCTTGGCCATGATGCCGAACAGCAGCGCTTC
AGGCAGGCCACGCTTCTCCCACTCCGGCCACATCACCGCACGCAGGTTCTGGTAGTTCTC
GTAGCTGGTCAGCAACGCCGGGCGCATGTCGGTCAGCCAGCGGCGGATGCCGGCCTGCAC
CGCCGGGTTGTATTCGACCATGCTGTCGAAGGCGTGCCGCTTGTCGTTCAGCAGCGCGGC
AGCGCGCGCGGCCTCCGGTACGTCGGCGGTAAGCGGGCCGATGTGGTCGGGGTCGGCTTC
CAGGCGATCACCGCCCTCGTCGGCCACGTCATCGCTGGCGGCCGCGTCGGCGTCGTGCTT
GAGCAGGCGCTTGTAGCTGGCCAGCAGGGTGCCCATCTGGCAGCCCTTCTGCTTCACGCA
GTCGTTGAGGACATCTTCCATGTCCTCCAGCGCGGCGTCGGCTTCGTTGCTGCCCTTGGG
GTCGGCATTGGCGACCAGCAGCAGCGCATCGCTGTAACGCTTCTCGGCGACGGTCATGCG
CTGCTGCAGCGCATCCACCTTCACCTTGTCCCGGGCCGAAACCCGCTGCGCATGGGCGTC
GGGCGCCAGGGAAACCAGGCCGGCCAGGGCCAGCAGCGGCCAACCGCGGGAAATCAGGAC
AGGAACGGGCATTGATGGCACTGTGTGCGAAACAGGCAGGCAGAGTAGCGGCGCCGCCAA
GGTCCGGGCAAGCCGACCTTCGGACCGTCACCGCCGGCGGTTAACATTGGCTATTCACCA
CAAGGGCTGGACCATGGATCCGATTCTGCTCGGCAAAGGCATCACCGACGATGTGGCCGT
CACCCTGCTGCCGAAACTCGGCAACCGCCACGGCCTGGTGGCCGGCGCCACCGGTACCGG
CAAGACCGTGACCCTGATGACCCTGGCCGAGGGCTTCTCGCGGCTGGGCGTGCCGGTGTT
CCTGGCCGATGTGAAGGGCGATGTGTCCGGCCTGGCGGTGCCCGGCACCGGCGCCGAGAA
CCTGCTCAAGCGCGCCGCCGAGATCGGCGTGGCCGACTACGCACCGGCCGCCAGCCCGAC
CATTTTCTGGGACCTGTACGGCAAGCTGGGTCACCCGGTGCGCACCACGGTCAGCGAGAT
GGGCCCGACCCTGCTGGCGCGCATCCTCGAGTTGAACGACACCCAGTCCGGCGTGCTCGA
CATCGTGTTCAAGCTGGCCGACGACCGTGGCCTGCTGCTGCTGGACATGGACGACCTGCG
CGCCCTGCTCGGCCTGGTGGCCGAGGAGCGCAAGGACATCTCCACCGAGTACGGCCTGGT
CAGCGCGCAGTCCATCGCTGCGATCCAGCGGTCGGTGCTGCGCCTGGCGCAGGATGGCGG
CGAGAACTTCTTCGGTGAGCCGGCCCTGGAACTGGCCGACATCATGCGGGTCAATCACGA
CGGCCGCGGCATGATCGGCATCCTTGCCGCCGACCAGCTGGTGCTCAAGCCGAAGCTGTA
TTCCACCTTCCTGTTGTGGCTGCTGTCGGAGCTGTTCGAGCAGCTGCCGGAGGTGGGCGA
CCTGGACAAGCCGAAGCTGGTCTTCATCTTCGACGAAGCGCACCTGCTGTTCGACGATGC
ACCGCCGTCGCTGGTGCAGCGCATCGAGCAGGTAGTGCGCCTGATCCGCTCCAAGGGCGT
GGGCGTGTACTTCTGCTCGCAGTTCCCTGATGACGTACCGGCCAACATCCTCGGCCAGCT
CGGCAATCGCGTGCAGCATGCGCTGCGTGCATTCACCCCGCGCGACCAGAAGGCAGTGAA
GACTGCTGCCGAGACCTTCGTGCCGAATCCGAAGCTGGACGTGGCCAAGGTGCTCAGCCA
GCTCGGTACCGGCGAAGCGCTGGTGTCCACGCTGCAGGACAAGGGTGTGCCGATGCCGGT
GCAGCAGACGATGATCGCGCCGCCGCGCTGCCGGATGGGGCCGATCACCGACGCAGAGCG
TGCCCAGGTGCGTGCCGGCAGCCCGGTCGGCAGCCGCTACGACACCGCGATCAACCGCGA
ATCGGCCGCCGAACTGCTGGCCCAGCGTGCGCAGAAGACCGTCGAACAGGCGCAGGCACC
GGCCGCGCGCAGCCGCGAGCAGGACGAAGCGCAGGAAGGCGGTTTCGGCCAGGCGATCAA
GGACGCGATCTTCGGCACCAAGCGCCGCCAGGGCATGATCGAAACCATGGCCAAGCAGAC
CACGCGCACCTTCGGCACCAAGCTGGGCAACCAGATCGTGCGTGGCATCCTGGGTGGCAT
CTTCGGCGGCAAGCGCTGACCTGCCCTCCCGGGGTCGGCGCCCTTTCCTGCGGAAAGGAT
CCGACCCCATCGTTCCCCTGAAAAGAAGTCGCACCACATGTCGCGTTGGCGTCCCCCTGC
AGAAAAGAGTACCGCCCTGATCACCGCCTCCGGCCACGCGCGGCTGAAGGCAGAACTGGA
TGACCTGTGGCGTGTGCGCCGCCCCGAGGTGGTGAAGGCACTGGCCGCGGCCGCCGCGGA
AGGCGACCGTTCGGAAAACGCCGAGTACACCTATCGCAAGAAGCAGCTGGGCGAGATCGA
CCGCCGTGTGCGCTACCTGACCAAGCGGCTGGAATCGCTGCGCGTGGTCGATACCACGCC
GACCGATCCGCAGGCGGTGTTCTTCGGCGCGTGGGTGGAACTGGAGAACGTGGACAGTGG
CGACACCAGCCGCTATCGCATTGTCGGGCCGGATGAGACCGATGCTGGGCTGGGTTGGAT
CAGCATCGATTCCCCCCTGGCGCGTGCGCTGCTGAAGAAGCGGCTGGATGATGAATTTTC
GGTAGAACTGCCCGGCGGCCAGTTCACCTTCGCGGTGATCAGCGTGGAATACGAACCGCT
GTAGCGTCGACTGTCAGTCGACCACCGCGCCAAGCGCGGCACAAACCTCCGCAGCCGGAC
GGTGAACGCACCGCGCTCCTCATCGCGGTTGATGACTCGCCGAAGCCATCTGTCGGGCGT
TCACGGCCTCGGAACGAAGAGCAGTCGACTGACAGTCGACTCTACATAGCCCTGTGCAAC
GGCGGCGGGTACTGGCGGCCGGCCCGCAGCGGGCGGAAGTACGCGGCATCTGCATAGAAG
GCGGCATCCTGTCCCTGGTGCCAGCCCGGGATTCCCGCCAGCGGCAGCGGACGCAACTGC
AGGGGATCGGTCACTGCCCTGCCCTCGACGATGGCCGAAGCCACTGCGTCAACGCAGGCA
TCATCGACTTCGCCGTGCACCACCACGCACTTGCCGACCAGCAGGCGCCCCGGTAGCAGC
GCCTGCTCCATCAGCGCGTGCCCGAATATCGCAGCGATAGCGATGTCACCACTCTGCCAG
CGCGCAGGCTCGAACAACGCCGGCCAATCATGCACGTCCCATGCGGCCAACACGTCCTCA
TCGCGCACACGCACGATCACCCCGGTTTCGTCGAACTGGGTCAGCGCGGCCTGCGCGCGA
TTGCGCTGGCCCGGCGGCATGGATGCGATATGCCTGCACTGCTGCACATTGAGCACCTGC
TTGAGCTGCGGGTAACGGGCCCACACCAGTGCATTGAACAGGTCATGCCAGTTGTCGGCG
CGGGTGGCGATGCGCCCCTGTGCGATGCGGGCTTCGTAGTGCAGCCCGTCGGCCAGCAGC
GCGGCATCCTGCTCGACCAGGTGCTTGCCGGGCAGCGTGAGGCGTGCCTCGAGCGCTGCA
ATGGACGGCCACTCAGGGCTGGCCAGCAGGTCATGGACGTCGCGCAACCCGGCAAACACC
GGGTGCGCGAACACCTGCGGATCGACCGCCGCACGCGGCGGCGGCACGAAGCGGCGCACA
CCGCTGCCGTCACCGGCGGCGGTCGTCGCTGCGGTCACAGCATCTTGAGATCGAATGCCG
GGCGGGTAGCGGCCGGCAGCGCATCACCGTACAGGTCGTGCTCATCGCTCTCGGTGATTT
CCACGTCGACGAACTCACCCACGCGCAGCGGCACCTGGTCGGCATTCTGGATGTGCACCA
GGCCGTCGATCTCCGGCGCATCGGCCTTGGAACGGGCCACGGCGATGTCACCTTCGATGG
CATCGACCAGGCACTGCTGCACGGTACCGATCTTGGCTTCCAGGCGTGCGGCGGAAATCT
GCGCCTGCTTCTCCATGAAACGGGCCAGGCGTTCCTGCTTCACTTCTTCCGGCACGGCAT
CGGGCAAGTCATTGGCGGTGGCGCCCTCGACCGGCGAGTAGGCGAACGCACCGACGCGAT
CCAGCTGTGCCTCGTCCAGGAACGACAGCAGTTCTTCGAACTCGGCCTCGGTCTCGCCCG
GGAAGCCGACGATGAAAGTCGAACGCACGGTGATGTCCGGCGCGATGCGGCGCCAGTTCT
GCACACGCTCCAGGGTCTTCTCGACCGCACCCGGACGCTTCATCAGGCGCAGGATGCGCG
GGCTGGCATGCTGGAACGGAATGTCCAGGTACGGCAGGATGCGGTTCTCGGCCATCAGCG
GCACCACCTCGTCCACGTGCGGGTACGGGTAGACGTAGTGCATGCGCACCCACGCATCCA
GCTCGGACAGGCCTTCGCACAGCGCCTTCAGGCGGGTCTGGTAGGCCTTGTTTCGCCACA
TCTTCTCGGCGTACTTCACGTCCACGCCATAGGCCGAGGTGTCCTGCGACACCACCAGCA
GCTCGCGCACGCCACCACGCACCAGGCGCTCGGCCTCACGCAGCACCTCGTCGACCGGGC
GCGAGACCAGCTTGCCGCGCATCGACGGGATGATGCAGAAGCTGCACTTGTGGTTGCAGC
CTTCGGAAATCTTCAGGTAAGCGTAGTGGCGCGGAGTCAGCTTGATGCCGTAGTCAGGCA
CCAGGTCCACGAACGGATCGTGCTTGGGCGGCAGTGCCTCATGCACCGCTTCCATCACGC
TCTGGTAGTCCTGCGGGCCGGACACCGCCAGCACGTTCGGATACGCCTCGCGGATCTGCT
CCGGGCGCTTGCCCAGGCAGCCGGTGACGATGACCTTGCCGTTCTGGTTCATCGCCTCGC
CAATCGCGTCCAGCGACTCGGTCACCGCCGAATCGATGAAGCCGCAGGTGTTGACCACCA
CCACATCGGCCGAATCGTAGGACGGGACGATGTCGTAACCTTCCGAGCGGAGCTGGGTGA
GGATGCGCTCGGAATCGACAAGGGCCTTCGGGCAGCCAAGGCTGACGAAGCCGACTTTGG
GGTTCAGCTGGGACATGGAATCGCGGGACTCTGGGGGCCTGGGCCCCTGCCGGCATGGCA
GGGGTTCCTGGGGGCCGGGGCCTGAAAGGGCGCCAGTATACCGGGGTTGGCGGCCGGGCT
CTGAATGGCCAGCCGCCCGATCGCGCACAGCCGCTGACACCGCGCTAACCCGCGCAGCAC
CGACAATGCAGTCCTGTCCCTGCAACGAGAGTAGATGACGATGGCCGAGTGGATCACCCT
GGATACGCACCACGGCGCGGTACGGGCCTGGCAGGCACTCCCCGAGGGCACCGCGCGAGG
CGGGCTGGTGGTGGTGCAGGAAATCTTCGGCGCGAACCCGCACATCCGCGGCGTGGCCGA
ACGCTTCGCCGCCGAGGGCTATGCGGTGCTGGCACCGTCGTTCTTTGACCTGATTGATGG
CCCCGATGCCGACCCGGATGCCCTGCCCTACGACGCCGACGGCGTGAAGCAGGGCCTGGA
ACGGGTCAGCGCGCTGGGCATGGAGAAGGCGCTGGAAGTGGTCCGCGCGGCAGCCACCCG
GCTGGCCCCCTACGGCAAGGTCGGCACCGTCGGCTACTGCTGGGGCGGTACGGTAGCGAT
GCTGTCCGCAGTGCGCCTGGGCCTGCCCTCTGTCAGCTACTACGGCGCGCGCAACGTCCA
GTTCCTCGATGAGACGCCGAAGGCGCCGGTGATCTTCCACTTCGGCGCCCAGGACCGCAG
CATCCCGCCGGAAGCGGTCCAGGCCCATCGCGAGAAGCTGCCGCAGATGGCCACCTTCGT
CTATCCGGCCGACCACGCCTTCAACCGGGAGGTCGGACATGCGTATGATCCAGACAGCGC
CGCCCTGGCGCTGCAACGCACCCTGGACTTCTTCTCGGAGCATCTTGGATGAGCGAATTC
GAACTCGATTCACGCCTGGCCACCGATAGCGTGCTGGTGGCCGAAGGACCGTTGTCGCAA
GTGCGGCTGATGAACGACGAACGATTCCCGTGGCTGGTACTGGTACCGCGCCTGGCCGGG
GTCACCGAGTGGATCGAGCTGGACGGCGAGCAGCAGGACAAGCTGCGCACCGAGCTCAAT
CGCGCCTGCAAGGCCCTGAAGGGCGCCGACGGGGTGGAGAAGATCAACATCGGCGCGTTG
GGCAACATCGTGCGCCAGCTGCACTTCCACGTGATCGGCCGCCATGACGGTGATCCGGCC
TGGCCGGGCCCGGTCTGGGGCAGCGGTCCCGCGCACCGCTACGAAGCGGCCGCACTGGAC
CAGCATGTCGCCTACTGGAAGGAACGGCTAGGATATCCGGCCCACACCTGAGCCTTCGCC
GACCCGATGCGATTCAACCTCGTTGCCGCCATCCTGCTGATCCTGATCGGCCTGTTCATG
CTCGCCAGCAACCTCGGCTGGACGCACCTGAACCTGTCCAAGCTGCTGCTGACCTGGTGG
CCGGTGGCGCTGGTGGGTGTCGGGATCGCGATGCTGTTCGGGCGCGGAAAATAACGAAGG
CGGCGCATTGCGCCGCCCTCGTTCATGCAGAGCCGAGCCATGCTCGGCTGCCCCGCCTTG
AAGCCGAGCATGGCTCGGCTTCACAAACCGCCTGCAATCTTCAGGTCCGCGGCAGGGTCA
CACCGGTCTGGCCCTGGTACTTGCCGCCACGATCGCGGTACGACGTCTCGCAGATGTCAT
CGGCTGCGGCCTGGAAGAACAGCATCTGTGCAACGCCTTCGTTGGCATAGATGCGAGCCG
GCAGCGGCGTGGTGTTGCTGAATTCCAGGGTGACGTGGCCTTCCCATTCCGGCTCCAGCG
GCGTCACGTTGACGATGATGCCGCAGCGCGCATAGGTGCTCTTGCCCAGGCACACCACCA
GGGTATCGCGGGGGATGCGGAAATACTCCACGGTACGCGCCAGCGCGAAGCTGTTCGGCG
GAATGATGCACTCGTCGGCGGTGATGTCGACGAAGCTGCCCGAGTCGAAATGCTTGGGAT
CGACGATGGTCGAGTTGATGTTGGTGAACACCTTGAACTCGCGCGAGCAGCGCACGTCGT
AGCCATAGCTGGACGTGCCGTAGCTGACGATGCGCTCGCCGTTGGCCTGCTTGACCTGCC
CGGCCTCGAACGGCTCGATCATGCCGTGCTGCTCGGACATGCGGCGGATCCAACGGTCAC
TCTTGATGCTCATGCTTTGTCCTGGGGGATACGAGGGGGCGCGAGGATTCTAGCAGGGGG
CCGGGCATCGCCGACGGACCCGGCCGAGGTGCTTACAGCAGCGAAGACAGGATCGGAATC
GACGCCCGCGGGCGCTTGCCCACTTCCTCGATCAGGCGCTGCGCGGCATGGCGGTAGGCC
TGCGCCGGCACCGAATCGGGCTGCGCCACGGTGATCGGGGTACCGCTATCGCCCTGCTCG
CGGATGCCGATCTGCAGCGGCAGCGATCCCAGCAGCGGCACGCCGTACTGCGCGGCCATG
CGCTCGCCACCGCCCTCGCCGAACAGATGCTCGACATGCCCGCAGTGGCTGCAGGTGTGC
ACGGCCATGTTCTCGACAATGCCCAGCACCGGCACCTCGACCTTCTCGAACATCTTCAGC
GCCTTCTTCGCATCCAGCGTGGCGATGTCCTGCGGCGTGGTGACGATCACCGCACCGGCC
AGCGGGATCTTCTGGGTCAGGGTCAGCTGGATGTCGCCGGTGCCCGGCGGCAGGTCGATC
AGCAGGAAATCCAGGTCATCCCACAGCGTGTCGTTGAACAGCTGGGTCATTGCCGAGGTG
GCCATCGGACCGCGCCAGATCATCGGCGTGTCCTCTTCGATCAGGTAACCGATCGACATC
GTGTCCACGCCGAACGCGCGCAGGGGCTCGATGCTCTTGTTGTCGGGACTTTCCGGCCGC
CCGGACAAGCCCAGCATGGCGGGCACGCTGGGGCCGTAGATGTCCGCGTCCAGCACGCCG
ACACGTGCGCCCAGCTGCTGCAGCGCCACGGCCAGATTGACCGCGGTGGTCGACTTGCCC
ACGCCGCCCTTGCCGGAGCCGACCGCGATGACATTGCGGATGCGGGCATGTGGCGTCAGT
CCCTTCTGGACCTGGCTGGCATGGGGGCGGCGGGGGGAACTGTTCACAACGGGCACCAGC
TGTATCAGGGGGAATAACCCAACATCATACAAGCTGGACGTAGCCTGACTGAAATTCAGG
ATTGCTACAGATTCGTGCACAGATTGTTAAGTTCATGTTACGTTCCTGGAGCACTGTTTT
GGGCTGCGGAGCTGGTTTCCAGCGCGCACGATGGCGCATGCGCAGTGCCGATTTTTGTTT
TTGCTCTCTATTGGAACTACATGAAATACGCAAGCAACACCGCACGTCGCAACACGCTCG
CCGTCGCCCTGATTTCCGCCCTGATGGCCGCCGCCCCGGCAATGGCCCAGGACAAGGCGA
CCAACCTGGACAAGATCACCGTCACCGGTTCGCTGATCCCGCAGACCCAGGTTGAAACCC
AGACCCCGGTGATGTCCATCACCGCCGAAGACATCCAGACCCGCGGCTTCAGCAGCGTTG
CTGAAGTGCTGCAGCAGTCCTCGCTGACCACCGGCGGCCTGCAGGGTGGCCAGACCTCGG
GTTCGTTCACCCAGGGCGCTGAAGCAGCCGGCATGTTCGGCCTGAACCCGGGTTACACCA
AGTACCTGATCAACGGCCGCCCGATGCTCTCGTATCCGGCGCTGTACAACGGTAGCGACA
CCTTCAACAACATCAGCGGCATTCCGATCGACATCGTCGAGCGCATCGAAGTGCTGCCCG
GTGGCCAGTCCTCGCTGTACGGCTCGGACGCGATCGCCGGTGTGGTCAACATCATCCTGA
AGGAGCGCATGGACGGCGGTACGATGACCGTCCGTGGCGGCACCTACACCGAAGGCGGCG
GCAGCAATATCCGCTTCAGCGCAGCCAAGGGCTTCAACGCGTTCGACGACCGCTTCCACG
CGCTGGTCAACGTGCAGATCGAGAACGGCAGCCCGATCTGGGGCTACCAGCGTGACATCA
CCAAGCAGAACAACCCGGTCGGCTACACCGCGCAGGTGCCGTCGAACGACTTCGCCGTCA
TCACCAATGCAGACAACAAGCTGCTGATGATGGACCCGAGCCGCTGCGCCAACGTGGCGG
GCCTGTACGACGGCACCACCGTCGTCGGCAAGCGCGCGTCGGGCGAGTCCTGCGGTTCGG
TGTACAGCGCCGGCTACAAGACCCTGAAGAACGGCAAGAACAGCGGCCAGTTCTACTCGT
CGATGACCTTCGACGTGAACGACAACTTCCAGCTGTTCGCCGACGTGCTGTACAGCAAGG
AAAAGACCGAGTTCACCTCCGGCTCCAGCGCCCTGTGGTGGGGCACGAAGTCGGTCATGG
GTGGCTTCTACGACCAGGGCGCAGGCAAGGTCGTGAACCTGCAGCGCGCCTTCGCGCCGG
AGGAGATCGGCGCGGGCGACTACAACAACATCCTGAACTCCGATGAGAGCCGCGCCTACC
AGGTCACCCTGGGCGGCAAGGGCATGGTCGGCGACTGGGATTACAGCGCCAGCTTCACCC
GTGGCGAGTACCGCCTGGACCAGAACCGCTTCGTGCGCTGGAAGGACAAGATCGAGGACT
TCTTCGGCCAGACCGTGCTGGGCCCGCGCCTGGGCACCTACACGGACCCGAAGGACCCGA
CCGCCACGTTCGGCATCTACAACCCGAACTACGCTGCCTTCTACTCGCCGATCACCCCGG
ACCAGTTCGCCAGCTTCACCGGCTACGGCACCCACCGCAGCAAGACCTGGCAGAACCTGG
GTCGCGTGCAGGTGACCAACGGCTCGCTGTTCAGCCTGCCGGGCGGTGACGCCGGCCTGG
CCGTCGTGCTGGAAGGTGGCAGCGAAGGTTGGGACTACTCGCCGGACCAGGCCTTCGTCG
ACGGCAACGTGTGGGGCACCACCGCCGTCGCGGGCGCCGGCCACCGCAGCAACTACGCGG
TCACCAGCGAACTGCGCATGCCGCTGCTGGAGAAGCTGACCGTCAGCGCCTCGGGCCGTT
ATGACGCGTTCAAGATCGCCGACAAGACCGTCGACAAGGCCACTTACAGCATCGGTCTGG
AATTCCGTCCGATCGAGAGCCTGCTGCTGCGCGGCAAGTACGGCACCGCCTTCCGTGCAC
CGACCCTGTCCGATGCCTTCCAGGGCATGAGCGGCTCGTACTCGTCCGGCCAGAACGACT
ACTACCGCTGCAGCCAGCTGGGCTACGGCCTGCGTGACGAGGCCTGCTCGTTCTACAAGA
ACACCTCGGTGTACAGCGAAAAGTCCGGCAATCCGGACCTGAAGCCGATCACCGCCGACG
TGTGGAGCGCAGGCGTGGTGTGGGCCCCGGTGAGCAACTTCTCGCTCTCGGCCGACTACT
ACAACTGGAAGATCAAGAACGAGGTCAAGACCCTCAGCACCGACCAGCTGCTGCTGGCCG
AGTACCAGTGCCACAACGGGCTGCCGAACAACACCTCGGCCAGCTGCCAGAACGTCACCG
ACTGGGTGTCGCGCGATGCCGGCGGCAACCTGACCCGGGTGTACACGCCGAAGCTCAACG
TCGCCAGCCAGAACCTGGAAGCGGTGACGGTGGCGGCCAAGTACCAGCAGGATATCGGCC
GCTTCGGCTCGCTGATGTTCTCCGGCAACTACACGAACATGCTGAAGCGTGAAGTGCAGC
CGATGCCGGGCGCCGCCAAGCTCGACCTGCTGAGCGATCCGTACAACATGTGGTACTACG
ACAACTTCGCCAAGGTCCGTGGCGATCTGTCGGTAGCCTGGAACATCGCCAAGTTCACCA
CCACCGTGTACGCCAACTACGTCGGCAGCACCCCGAACTACCTGGCCTACACCGGCCGCA
GCTACGGCTATGTCCACTCTTCCGGTGCCAAGGCCGGTAAGTGGGGTTCGTACACCACGT
ACAACCTGAGCATGAACTATCAGGCACAGGACGATCTGGTCCTGTCGCTGATGGTCAACA
ACGTGTTCAACAAGCTGCCGGAAGGCCAGCGCTACAACTACCCGGGCAACGAATCGACCC
CGTTCAATGACGGCTTCTACAGCGTCTACGGCCGCCAGATCTCGGCCCAGGTCAAGTACA
ACTTCTGATCCCGTCGTTTCCCGGACTTCGTGTCTGGATCAGGCCCCGCTTCGGCGGGGC
CTTTTTTTTCCTTCTATGCGGCATGGGGAAAGCCCGCGACGTATCGATTGTTAATGTCAG
TTGAATTTATCAAATATTCATTTTCCCTGCTTTCCGATAATCCGGAAAACGGCAGAAATG
CCTGTGGAGAAGGGCCTTTTTACGAAGCGCGCAACCGTCCGTCACCGACCGTTACAGAAC
TGCGCAAGGCACGTTAAGCGTGTGTTACGTTGACGCCACGCCGCTAAACCGCATAGGCAA
AGTAGCTGAACAGAATCGAAATCCCAGGAAAGGGATACACGCGTCATCACGATCACACGG
AGTAATCGCATGTCTCGTCGTCGCTTCGCATTCTCGCACCACCCGCTCACCCACGCCGTC
GCCTGCGGCTTGTTGCTGGCCGGCAGCAGCGCCACCGTACTCGCCCAGGACAGCAGCAAG
GCCGCGACCAACCTCGACCGGGTCACGGTCACCGGCTCGCTGATCCCGCAGACGCAGATC
GAAAACCAGACGCCGGTGCTGACCATCAGCGCCGAGGCGATTCAGGCGCGCGGTTTCTCC
AGCGTTGCCGAAGTGTTGCAGCAGTCCTCGTTGACCACCGGCGGCCTGCAAGGCGGCCAG
ACCTCAGCATCCTTCACCCAGGGTGCTGAAGCGGCTGGCATGTTCGGCTTGAACCCGGGC
TACACCAAGTACCTGATCAACGGCCGCCCGATGCTCTCGTATCCGGCGCTGTACAACGGC
AGCGACGCGTTCAACAACATCAGCGGCATCCCCATCGACATCGTCGACCGCATCGAGGTG
CTGCCCGGTGGCCAGTCATCCCTGTACGGTTCGGACGCGATCGCCGGCGTGGTCAACATC
ATCCTCAAGGAACGCATGGACGGCGGCACGCTGAACGTGCGCGGCGGCGCCTATTCCGAT
GGCGGTGGCGCCAGCTTCCGCGTGAGCGGCGCCAATGGCTTCAACAGCAAGGACGATCGC
TTCCGCGCCCTGGTCAATGTGCAGTATGAAAAGACCAACCCGATCTGGGGTTACCAGCGC
GACATCACCAAGCAGAACAATCCGCATGGCTACACGCGCCAGCTGCCCTCGAACGACTTC
CTGGTCTTCGACGCGGATACCAATGATTTCCTGATGATGGATCCGAACAACTGCGCCGGC
GTTTCCGGCCAGTTCGGCGGCACCACCATCCTCGGTACGCGCCGCGCTGGACAATCCTGC
GGCTCCGCGTTCGGTGCGGGTTACAAGACGATCAAGAACAGCAAGGAAAGCAGCCAGTTC
TATTCGTCGCTGACCTACGATGTGAATGACAACCTGCAGCTGTTCGGCGATGTCCTCTAC
AGCTACGAAACCGTCAAGTACAACACCGGTGCCGGCTACAACTACTGGGGCACGGACATC
AGCATGGGTCCGTTCTTCGATCAGTCCAGTGGTCGCTATCTGGGGCTGCAACGCGTGTTC
GCACCCGAAGACATCGGCGGCATTGGCTACCGCGACATCATGAATACCGACCGCAGCAAG
TCCTATCAGGTCACGCTCGGTGCACGCGGCGCGATCGGCAGCAACTGGGACTACGAGGCC
AGCGTCACCCGCGGCGAGTACAAGCTCAACGAGCGTGGCTATGCACGCTGGAACGACCCG
ATCAACAACTGGTTTGCCGACAACGTGCTGGGACCGGTGCTGGGCCAGACCGACGACGGC
TACAACATCTACAACCCGAACTGGGGCGCTTTCTATTCCCAGCTGCCGCAAGGGGCCTTC
CAGAGCTTCACCGGCTTCACCACCAGCCGCAGCCGCACCTGGCAGACCCAGACCCGCGCG
CAGATCACCAACAGCTCGCTGTTCAAGCTGCCCGGTGGCGACGCCGGCTTTGCCGCCGTG
GTTGAAGGCGGCAGCGAAGGGTGGAACTACACGCCGGACGTGCGCCTGACCGACGGCACA
GTGTTCGGTACCACCTCGGTGGCGGGCAACGGCCATCGCAGCAACTACGCTGTCACCAGC
GAACTGCGTCTGCCGTTGCATGACATGCTGACGGTCACCGCTTCCGGCCGCTACGACAAC
TTCAAGATCGCCGGCCATACCGTAGACAAGCCCACCTACAGCATCGGCCTCGAGTTCCGC
CCCTTCGAAAGCCTGCTGGTCCGCGGCAAGTACGGCACCGCGTTCCGCGCCCCGTCCCTG
CCCGATGCCTTCCAGGGCAAGAGCGGCTACTACGCCAATGGGTCCAAGGATTACTACCGC
TGTGGCCAGCTCGGGTTCGATCCGTCCAACACGGTCGACTGCCGCTACGGCAGCGTGTCG
GTGTTCGGCACCCAGTCGGGCAATCCGGAGCTGAAGCCGATTACCGCCGATGTGTGGAAC
GCGGGCCTGGTGTGGGCGCCGATCAACGACCTGTCGGTGTCCCTGGACTACTACAACTGG
AAGATCAAGAACGAGGTCAACACCCTCAGCTCCGACCAGTTGCTGCTGGCCGAGTACTAC
TGCCGCAACGGCCTGACCAACACCGCCGGCGCCACCTGCGAGGAAGTGGCCAACTGGGTC
ACCCGTGATGCCACCGGCGCGCTGGAGGAGATCTACACGCCGAAGCTGAACGTGGCACGG
CAGAACCTCGAGGCGGTCACTGCCAGCTTCAAGTACGTGCAGGACATCGGTCGCTTCGGT
TCGCTGCAGTTCTCCAGCAACTACACCAACATGCTCAAGCGTGAACTGCAGCCGCAGCTC
AACGACCCGTTCCTGGATCTGCTGGGCAACCCGTACGCAATGTGGGTGTACGACTCCTAC
GCCAAGGTCCGGGCTGACGGCTCGATCGGCTGGGCGATCGACAAGTTCACCACCACGCTG
TACTTCAATTACATCGGCCGCACGCCGAACTACCTGTCCTACCTGGGCCGTGGCTATGAC
TATGTCGATCCGACGTCCGGCTACAAGGCTGGCAAGTGGGGCTCTTACACGACGTACAAC
CTGAGCGTGAACTACCGCGCGATGGACAACCTGACGTTCTCGCTGATGGTCAACAACCTG
TTCAACAAGCTGCCGGACAACCAGCAGCACTCCTACGCGGGCAACATCGACGTGCCGTAC
AACAACTCGCTCTACAACGCCTACGGGCGCGCTATCTACGTCCAGGCCCAGTACGACTTC
GGCAGGAAGTAAGCACAGCCAAACACACATGGAAGCAGAGGCCCCGCTCCGGCGGGGCTT
TTTTTTGCCTGCGTGGGTCTTCCACCGCTTCTCTCCGGATGCTGCGCGTCGGTGACCATC
CTTGATCGTTCGCGGCTGGATTCATGAATGTCAGAAAAATATGACAATTCCACCTCATGC
AGCGATCGCGCCGCCCATCACATGAAAATGATTTTAGCCTTATTTTCGCCGAAATTAGCT
TCACGATGACGCACTTTATCAACCCGTGGCTTTTCCAAACCTTTTCACCTAAAAAATTTC
ATTCAGGATTCATTGCATTTTTGTTCACGAGGCATTTATAAATGAGGCACGCCGTTTGTG
ACCGCGTTCCTGTTTGGCCACGAGGCGCACCCACTACACCCCGGAGAGAGTCCTGATGCA
AACGAAGTTCTGGCGCCGCGCGGCGCTGGCTACCGCCCTGTCTGGTTGCCTTTTCTCGAT
CGCCCACGCTCAGTCCGTGACCGGTTACATCTACGGCCAGGCGCCGGCCGGCACGGGTTC
GAGCGTGGTTGTCCGCAACCTGGGGACCGGCGCCACGCGCACCCTGCCGGTTGATGCCAA
TGGTCGTTACCGCGTGTCCGACCTGCCCAACGGCCGCTACTCGGTGGAACTGCGCCGTGA
CGGCGCCACGGTCACGACACAGAATGACGTGGCGGTCAACATCGCCTCCGGCACCGAGGT
CTCCTTCGCCGGCGGCAAGGCGACTGATCTGGACGGCATCGTGGTGCGCGCCGCGTCGAT
GGCATCGATCGACGTTTCGCAGGTCGATACCCGGACCGTCTTCAGCTACGAAGACCTGCG
CAGCCTTCCGCTGCCGCGCGACATCACTGCTGTTGCCCTGCTGGCACCCGGTGCGATCGC
CAGCAACAGCTACAGCGGCGTACCCAGCTTCGGCGGTTCTGCTGCGTCGGAGAATGCCTA
TTACATCAACGGCTTTGCGGTAACCAACCCGCTGACCAGCATCGGCTCGACCACACTGCC
CTTTGAGGCCATCGCCCAGGAACAGGTCCTCACCGGCGGCTATGGCGCGGACTTTGGGCG
CTCCACCGGTGGCGTGGTCAACATCGTGACCCGTCGCGGCACCAACGAATGGAAGGCCGG
TGCGTACGAGATCTGGAGCCCGGAATCGCTGCGCGCATCTCCGCGCAACATGTATTACGC
CAACACCGGCCACTTCACCGCCAATGATCCGCGCGGCGCGGCTTACCAGACCGATGGCAA
GCTGTATCAGTACCGCAACAAGAACAACTCCTGGCAGAACACCACCGGTGCCTATGTCGG
CGGCCCGATCGTCCAGGACAAGCTGTTCTTCTTCGTCAACGGCGAGTTCACCAAGACTGA
CGGCACCAGCGCCCGCTACGCGACCAACACCAGCCCGGCCAACCTGACCCGCGGTTGGAA
CGAGTACACCTATGAATATCCGCGCTGGACGGCGAAGATCGACTGGAACATCACCGACAA
CCACGTCATCGAGCTGACAGGTGTGTCTGACGTTACCAAGTACGACGCCGAGTACTACTC
GTTCGACTACAACAAGTTCACACATGGCGACGTGCAGACCGGCGGCATCAGCACCAAGGA
AGACTCCAAACTCTACATCGGCAAGTACACCGGCTACCTGACCGACAACCTGACCCTGTC
GGCGCTGTACGGTCGCCAGAAGATCGAACACTCGCAGGGCCTGTACAACTACGACGCAAG
CTGCCCGTACATCAGTGCCGGAACCACTGCACGCGTGCCGGGCCTGAACTACAGCGGCTG
CCAGAGCACGACCTCGCTGGTCAACGCCGACGGCGCCTTCGACGAGACCAAGGGCGGGCG
TATCGACCTGACCTGGCGTCTGGGCAACCATGAACTCCGCTTCGGCTTCGACCGCCAGGA
TGCAGAGTCGCTGACCGGCACCGAGTATCCCGGCGGCTACGGCTGGATCTATCGTCGCTC
CACCAACCCGAACACCCCGATCGATGCATCGCACGGCGTGAGCTCGGCAGCTTCCGGTGG
CGGCCTGGGCGCACAGGGCTACTACGTCTATCGCCTGTACAGCACCAAGCTGGCACAGCC
GAAGACCGAGCAGGCCTCGCAGTACATCGAAGACCGCTGGCAGGTTTCGGACAACGTTTT
GCTATCGCTGGGTCTGCGCAACGAACAGTTCACCAACTACACCGGCACGGGCGAGAAGTA
TGCGAGCCAGAAGACGCAGCTGGCACCGCGTCTGGGCGTGGCCTGGGACGTTCATGGCGA
CTCGTCGCTGAAGTTGTTCGCCAATGCCGGTCGCTACCACCTGGCCATGCCGAACAACGT
GGCAGTGCGTGCAGCCTCCGGCTCGCTCAACACCAACGAGTACTTCACCTACACCGGCGT
CGATCCGACCACCGGTGCACCGACGGGGCTCAATTCCATTCCGGTCGATGCCTCGAAGGG
GTACCTGTGCCCGGGTACCAACGCTGTCGCCAGCAACCTGGAATGCGGCAGTGCGCCGAA
TCCGCGCACCTTGGCCGCAGTGGACATGAAGTCGCACTACCAGGACGAGTACATCATTGG
CATGGAGCAGCAGCTTGCGGCTGATACCGTCTGGGGCGCGAAGTTCACCTACCGCGAACT
GAAGAGCGCGATCGACGACACCTGCACCCCCGCGCTGGGCGGCGCATGCTTCCTGTTCAA
CCCTGGCGTGGGCAACACCTTCTGGGAAGAACAGGCCGATGGCAGCTACGAGAAGGTGCA
CTATTCGGCAGCTGACCTTGGCCTGCCCAAGCTCAAGCGCAAGTACTACGCGCTGGACCT
GTTCCTGGAGAAGCGTACGGACAACTGGTACGGCAAGGTCATGTACACCTTCAGCCGCAA
CTACGGCAATACCGAAGGCCAGCTGAACTCCGACCTGGATACCGGTACCGGTGGCCAGGA
AGATGTGTCGGTCACCCAGGACTGGGATCTGCCGCAGCTGATGCAGGGCGCCAATGGGCT
GTTGCCGAACCACCGTGGCCATGTGCTCAAGGCGTTCGGCTACATGAAGCTGACCCCCGA
GTGGCGCGTGGGTGGCAGCCTGACCGTTGCCGAAGGTCGTCCGAACAACTGCACCAGCAT
GTACCCGACCCCAGACAAGGGCCTCTACGATGGCTCCTACTATTGGTACTGCGGCCTGCC
GGGCAGCGGCACCACACCGGGCACGGCCGGTTACGTGCCGCCGTCGGCGGACTACGGTTC
TTCGCCGCGCGGTTCGCACGGCAAGGCGCCGTGGCAGTTCAACCTGGGGCTGAATGTCGC
GTACACGCCGGATTGGGCGAAGGGCCTGACCCTGCAGGCCGATGTGATCAACCTGCTGAA
TCGCCAGGTGGCTGGCAGCACGTACTCGCGTTACGCCGCCTCGCCGTACCGCGGCGCAGC
GGACTACAACCCGGAGTACGGTCGTGACCTGAACTACTCGACCCCGCGCTACTTCCGCTT
CACTGCCCGATACGATTTTTGATCATCCGGCAGCATCGTTGACCCCGAGGGCCCGTGCGA
TCCGCACGGGCCCTTCTTTTTTCCTTTCGTGGCGCGTCGCCGTCGGCCCCTTGCGCCCGG
CCATGACCTTCGACACCCTTGCAGGGCAGGCCGGCGGCGTATCGTTCGGCCCACGGCCGT
CCCTGCGGCCCTTCCCTGACTCACTCGGCCTGGAGGCCATCAAAGTGACCCGTACTCCCA
AGATCGTGCTGCTGACCCTGGCCGTTTCGGCCGCGCTGGTTGGCTGCGGCAAGAACGAAA
CCCCGGCCAAGGACGCCACCGCCTCCACGCCGGCTGCGGCCGAAGCCACAAACTACACGC
TGGACGAGAGCAAGCTGCCGGCCTACAACGCCTTCCAGCCCAGCGACCTGGATGCCAGCA
AGGACGCCTGTGGCGCCTTCGGCGACTACGTGAACAGCAAGTGGCTGGCCGCCAATGAAA
TCCCGGGCGACCGCACCAGCTGGGGCGCCTTCACCATCCTCGACGAGCGTTCGGTGGCCG
TGCAGCACCAGCTGGCCGAGCAGGTGGCACAGGTGAAGACCCCGAACCACATCGAGAAGA
TCGTCGGTGATCTGTGGGCCACCGGCATGGACGAGGCCAAGATCAACGCCCAGGGCATCG
AGCCGCTGAAGGCCGACCTGACCGCGATCGATGGCCTGCAGGACAAGGCAGCCATCGCTA
ATTACCTGCGCTCCAGCGCCGCCAAGGGTGACAACGTTCTGTTCGGCTTCGGCGCCGAAG
CCGACTTCAAGAACTCGGCCGTGAACATGGCCTACGCCAGCCAGGGCGGCCTGGGCCTGC
CGGACAGCACCTACTACACCGATGCCAAGAACGCCGACAAGCTGAAGGCCTACCAGGCGC
ACGTCGCCAAGGTGCTGGAGCTGTCCGGCGTCGCCGCTGCCGACGCTGCCAAGCAGGCCG
AGGACGTGGTCAAGTTCGAGACCCGCCTGGCCAAGGCGTCCAAGTCGCGTGTCGAACTTT
CGCGCAACGTCGAGCTGTACTACAACCCGGTCACCGTGGCCGACGCGGACAAGCTGACCC
CGAACTTCAGCTGGACCGAGTTCTTCAAGTCGCAGGGCGTGGCCGCACCGGAGAAGTTCT
CGCTGGCCATGCCGGCCTTCCATGAGGAAGTGAGCAAGGCGCTGGGCGACACCGATCCGT
CGGTGTGGCGTGCCTACCTGCGCTTCCACACCGTGGACAGCGCCTCGCCGTACCTGGCCG
ATGCCTTCGTGCAGGAGAACTACGAGTTCTACGGCAAGACCCTCAACGGCCAGAAGGAGC
AGAAGCCGCGCTGGAAGCGTGTGCTGGGCACCATCGAGAATGACGCCGGTGAAGCCTTCG
GCCAGCTGTACGTGAAGGTGGCCTTCTCGCCGGAAGCCAAGGCGAAGATGGAAGAACTGG
TGAAGAACCTGGCCGCCTCGCTGAAGGACCGCATCCAGGGCCTGAGCTGGATGAGCGATG
AAACCAAGGCCAAGGCCATCGCCAAGTGGGAAACCTTCACCCCGAAGATCGGCTACCCGG
ACAAGTGGCGTGACTGGTCGGGCCTGCAGACCCAGCGCGACAGCTTCCTGGGCAACGTGC
GCGCGGCCAACGAATTCAACTACAAGTTCAACCTGTCCAAGATCGGCAAGCCGGTGGACA
AGACCGAGTGGGGCATGACCCCGCAGACGGTCAACGCCTACTACAACCCGCTGCAGAACG
AGATCGTGTTCCCGGCCGCCATCCTGCAACCGCCGTTCTTCGATCCGAAGGCCGACGACG
CACTGAACTACGGCGGCATCGGCGCGGTGATCGGCCACGAAATGACCCACGGTTACGACG
ACCAGGGCGCACGTTTCGGGCCGACCGGCAACATGGAAGACTGGTGGACCGCCGCTGACA
AGAAGAACTTCGAAGGCCTGACCGGCAAGCTGGTCAAGCAGTTCGACCAGTACAAGGTCG
ACGGCCAGGCGGTGAACGGCCACCTGACCCTGGGTGAGAACATCGCCGACCTGGGCGGCC
TGGCTACCGCCTACGATGCCCTGCAGAAGGCCAGCGCCGGCAAGGACGACCCGAAGGTGG
ACGGCTTCACCCGCGACCAGCGCTTCTTCTTCAACTGGGCCACCGTGTGGCGCACCAAGT
ACACCCCGGAGAACGCCAAGGTCCGCCTGGCGACCGACCCGCACGCCCCGGCGCAGTTCC
GCGCCATGGGTGCGCCGTCGAACCTGCCGACCTTCGCCGCCGCGTTCCAGTGCAAGGCCG
GTTCGCCGATGGCCCGCAGCGGCGACCAGCAGGTGGTGATCTGGTAAGCCACGGCTGACG
CCGCGGCAGACCTGCAGAGGCCCGGGAATTCCCGGGCCTTTGTTTTTCGGGGGTGTTTTT
CGTCCACGCATGGTGTGGATCCAATGATCTCGGCGCTCCCCGCTAGCGGCCGACCCTGGT
CGGCGAAAGCAGCGTGATGCGTACATGCCGCGTCGATGCGCGGCTTGCTATAGTGCGCGC
GCCCTCAATCCATCACGGATTCGTTCCACATGCCCAATTTCCGTCCGCTTGCCATCGCCC
TGGGCATCAGCCTGGCGACCCTGGTCCCGACCCATGATGCGTTCGCCGCCGCCAAGAAGA
AGGCCGCGCGCGCCCCGGCCGTCAGCGCCCAGTGCAGCGACTTCTATGACGCCACCAACG
CAGGCTGGCTGAAGGCCAACCCGGTGCCACAGACCGGTGCCACCACCGCGCTGGGCCAGC
TGGTCGACCGCAGCCGTCAGCAGCAGCGTGAACTGCTCGACGCAGCGATGAAGGCGCCGC
AGGGCAACGTACAGAAACTGCTGGGCGACTTCTGGGCCAGCGGCCTGGACGAAGCCGCCG
TGGAAGCCGACGGTTCCAATCCGATCGCCCCGCTGCTGACCCGCATCAACGCGATCAAGA
AGGCCAAGGATGTGCCGGCCTCGATCGCCGCGCTGCACCAGGTCGGCATCCCGGTGGCCT
TCAACTTCGGCCCGGACGTGGACCTGAAGGCGCTGGACCGCCACATCGGTTACTTCATGC
AGGGCGGCATGGGCCTGCCGGACCCGGCGTTCTATACCCGCACCGACGCCGACACCGTGG
CGCTGATGGGCCGCTACCGCAATTACGTCAAGCAGATCCTGGCACTGACCGGCACTCCGG
CCGCCAAGCTGGATGCCGAGTCGCAATCGGTGATCGCACTGGAAACCGAACTGGCGCGCA
ACGCGCAGTCGCTGGCCGGCATCAACAACCCGTTCAACAACTACGCGCCGATCTCCACCA
AGGAGCTCAACAGCCGCTACCGCAACCTGCAGCTGGATGCCTTCCTGAAGGCCCAGGGCG
TGGACGACGATCTGGTCTCGCTGGCCGACCCGGGCCTGTTCAAGCAGCTCGATGGCATGG
TCACCAAGCTGAAGCCGGACCAGTGGAAGGCCTACCTGCGCTGGCGCGTGGGCGACTCGA
TGGCGCCCTACCTGTCCAAGGCCTACCGCGACGCCGAATTCGAATTCCGCGGCCGCGTGC
TGCGTGGCGAAACCCTGCCGCCGCAGCGCTGGGAAGACGTGCTGGAGGCGATCAACGTGG
CCGCCGGCCCGATGCTCGGTCGCGAATACGCCGCCCGTTACCTGTCGGCCGAAGACCGTC
GCCAGGCCGCATGGATCGTCGACAAGGTGCGCGAAGTGCAGATCGAAGCGGTCAAGAACA
GCAGCTGGATGAGTGCCGAAGCCAAGACCGAAGCGCAGGCCAAGCTGGCCGCGCTGAAGA
TCGAGATCGGTACCCCGTTGCGTGATCTCGACTACAGCGTGCAGCCGATGGGCCGTGGTT
CGTTTGGCGGCAACATGCTGATCGCGTCGACCTGGCGCCACCGTGAGGAAATGAAGCGCA
TCGGCAAGGGCAACGCCGACCGCCGCTGGGACGTGCTGCCGCAGCAGCCGTCGCTGGCCT
ATGACCTGGCGCAGAACCGCCTGATCGTCACCGCTGCGATCCTGCAGGGGCCGGTGTTCA
ACGCCAAGGCCGACGCTGCCGACAAGTTCGGCAGCTTCGGTGGCCTGGTCGGCCACGAGC
TGACCCGCGCGATCGATGCCAAGGGCGCGCTGGTCGATGCCAAGGGCGAACTGCGCAGCT
GGTGGACGCCGGCCGACAAGACCGCCTGGACCCTGCTCGGCAACCGCGTCGCCGCGCAGT
ACGGCGCCTACGATTTCCCGGGCGTGAAGGGTGCCAAGGTCAACGGCACGCTCACCCAGG
AAGAGAACCTGGCCGACATCGCCGGTCTGGAACTGGCCTGGGCCGCGTACACCGCGCAGG
AGCCGAAGGCCAAGCAGGCACAGCAACAGGGCTTCTTCCGCGCCTGGTCGGCACTGTGGG
CGCAGCAGCTGTCGCCGAACGAGGCCGTGCGTCGCCTGACCGCCGACATCCGTGCACCGG
GCCTGTGGCGCAGCAACGGCACGCTGGCCAACCTGCCGGCGTTCGGTGCCACCTTCAGCT
GCAAGGCCGGCCAGCCGATGCAGCGCAGCGAAGCCGAGCAGATCAAGGTCTGGCGCTGAG
CTAACTGCTGCAACTGGTAATGCAGAGGGCGCCTTCGGGCGCCCTTTTTTCGCTTGGCGA
CCCAAAAAAGGGACCCCGGCATGGCCGGGGTCCAGGTCGTTTTCTGGAGAGATCGATCAG
GTGCTGCGATCAGAAGTCGTAGGACGCACTGACACGAACCGAACGAGGCGCGCTGAAGTA
GGTACCCATGCCGTAGGTGTTGGACACCGTGTAGGGGCCATCTTCATAGACCGCGTCAGA
CTGCACGGCGCGACGCTGGTTCAGCACATTGAAAACATCCAGGCTGAAAGCCAGCTTGTG
ATCGGCAAACGAAGGGCGATACATCACGCCCAGATCCAGGCGGGTCGTCCAGGGCTGCCG
GCCGGCGTCACCCGGACGCGACGGCTTGCCACCGCAATAGTGATAGGCCGCGTCGTAGCC
CAGCGGATCACTCTCATCGGTGCCGTAGTAGCCCAGGCAGCTCTTCGGCGCCCCCGACAT
GATCCGCAGGGTGGCCGACGCCGACCACTCGTCGTTGAACATATAGGCGCCATAGCCCTT
CAGCTGGTGACGGCGGTCGTTCGCCAGATAGCCACCGGCGTATTCCATCAGTGCCGCGGC
ATCCCAGTCCTGGGTCTTGGAGACGTCATCCTGGCCGATATCCGACTTCACCTGGCCTTC
GGTATTGCCGAAGCTGCGCGACCAGGTGTAATCCAGACGTCCGTACCACTTGTCGCTCAG
CGGGTGCTCGATGAACAGATCGACGGCGATGTAGTCACGCTTGGCCTTCTTGTTGCCGTA
ACCCCAGTCGGCGGAGCTCATCTGCACCGGCGTGTAACCCGAGCCATCCGCGTGTCGGAT
CATGAAGGTGTTGGTCTTGCCCGGATTGAAGATCACACAGCCCGGGACATCGAGATTGCT
GTCGTCGACGCCCATCGCGGCAAGCTTGTCGTGGATGCGATCGGAGTCACAGGTATCGTC
GATGGCCGTCTGCAGGCGACGATAGGTGAACTTGGCACCGGAGCTCCAGCGCTCGCCCAG
CGTCTTCTCGAAGCCAAGGATCAGCTCGTCCTGGTACTGCGACTTCAGGTCGGTCGGCGC
AATCGACAACGGATCAGGGGTCTGGCCATATTCATTGTTGGCTGACACCGGGCCCGGGCC
CAGAGCGGTCAACCCGGTCGGGTTGCCGTTGGCATCAATTCCGCTATAGGTGAAGTACTC
GCGGGTGAACGTCGAGGCGGAAGCACCACGAATAGCAACGCTGTTGGGCAACGCCAGGTA
GTAGCGGCCCAGGTTGGCGAACACCTTCAGCGACGAATCGCCAAACACATCCCAGCTCGC
GCCCAGACGCGGCGCCCACTGGTCACCGCTGTCGACGTAAGGCTTGGCCGCACTGTTGTA
GTTGGTGAACTTGTCATTGCGGATGCCGAGGGTCACCAACCAGTTCGGCGTGACCTGCCA
GCGGTCCTCCAGATAGTAGGCCTTCTGCTTGACCGACATGCTGGTGGTCGTGGAGAAGAT
GTACTTCTGCACGAAGTAGCCATTGCCGCCCGGCGGGGTGATATCAAAGCCCGGATTCGG
CGACGAGGCCGGATCAACACGACCATAGATCCAGGCATACCCCGGCCCGGTCATCGCCTG
ACCTTCGTTATGCCCCTGGAAGTACATGTTATCGATACCACCGGTCAGCTCGTGGTTGCC
GATGCGGTACTGCAGGTCTACACGCAGGCCTCGGGTCTTGCTGCCCGCATCTGACGACTT
GGTATAGAGCGCCGACTGGTCGTTGCGGATGGGGCGGCCACCGGTAATGGACGGATCCTG
ATTGCCCGGGCTGCTGAGATAGGGGTTGGCCGTATCCAGCGGATTCGACTCCAGATTGCT
CTCCTTGCTGCGACCCCATACCGCACTCAGGGTCAGGTCATCGTTCAGGTAGCCGGTGTA
CTTGAAGATGTCAAAGTCGTCCTTGAGCTTCGTGGTGTTCGGGAACGTGCCGGTGCGATC
ACCTTCGGCCAGGTCCTCGTAGTCGAACGATCGGTAGTAGCCACCGTTGCGATCGGTGTT
CTGCACGCGGGTGTATTCCAGCGTATTGCTATCGTTGATGTTCCAGTCGATCTTTCCATA
GAACTTCGGCGCATCAATGGTGTAGTGGTTGCGCACCTGCTGCGTTGCTGCAGAGCTGTT
CGTGGACACACCTTCGGTGCGGTCCTTTTCCGCAGCCAAGTGAATGAACAGACGATCCTC
GATCAGCGGGCCACTGGCATAGCCACTGTAGGTGGTACGCGTGGCGACATCGTCCTTGCG
GTAGCGATAGAGCGAACCAGGCAACGAGTCATCGGTGTAGCTGTATCCATCTGGCAGCTG
GCGATTGGGATAGATGACAGTGGCCGCAGAAGCCGACAGCGAGTCCGGGGCCCAGGTGGC
CTGCACGCCGAAATGCCATTCATTGGTGCCGCGCTTGCCGAGCTGGTTGATCACACCACC
GGTGGAGCGCCCGTATCCCGCTCCGTAGCCGCCCATGAACGTTTCCTGCTGGTCGATCGA
CCCATAGGGCAGGCTGATACCACCCAAGTTGCTGAGCGGATTGTTGGCCAGGAAGCCATT
CAGATAGTAGGCATTCTCAGTAACACTGGAACCACCGAAAGACAGCACCGAACGCGAGCC
GTTGCTGAACGCGCCACTGCCTGCGACAACACCTGGCGCGAGCAATGCGATGGCTTCGGC
GCTACGCCCCAGTGGCAACACATCCAGTTGCTCGGACGTAATGACCGACTTGGACACCGT
ATTGGTGACATCGATCTTCGGCACATTCGCCGCGACGACGTTCACGGCCTCCAGCGTGGT
GGCGGCACTGCTGCCACCGGCAAACGACACCTCGGTGCCAACGCCGACCTTCAGCAGAAC
ATTCTCGCGCTGATCGACGGTCTGGCCGTCACGCTGCTGGATGATGGTGTACTTGCCCAC
CGGCAACGAGCCGAGGTTGTAGCGGCCATTGCTGTCGACGGTCGCCGAGCGTTTCAGGCC
CGTATCGCTCTGCACGACGATGGTCGTGCCGGCAGGCGCACTGCCGTACAACGAACCGGT
CGTGCTCTGCGCGGCTGCGGCGCCGATGAAAGAAGTCAGGACGACCGCCAAGGCGGTACG
CTTCAACCTTGCGACGTGCTTGCTGCTGGTCATGGAGTTTCCTTGATTCGGTGAAGATCA
GGCTGCAGTTGCAGAATTGCTGCACGGAAGCGACAGCTCCATGTAGCTGAACCAAATATT
AATTTCATCAATTCTTAATTTGCAATGGCAGCTGAACAAAAATAACCAATTGAAATTGAA
GGAAAAGTTTTGATACAAACATGAACTTTGTTCAAGTTTTGTTTATTAATCAGCCGCTTG
CAGCCCGCTCCTCCCGTTTCCGCCCCCAGTCTCCGGTCACCGTGATACCCATCCCGGCTT
AACACCCGGCGTGCTATCGCTGCGGCCTCGTCCATCGCGGAGCCCCGACATGGCACACAA
GAACACCATCTGTGTCTGGTACGACAACGGCGCGCTCGAGGCCGCCACCTTCTATGCCAG
CCTCCTGCCCGACAGCGCGGTCACCGCCGTGCATCACGCGCCGGGCGACTACCCGGATGG
CAAGGAAGGCAACGTGCTGACCGTCGAATTCACCGTCTGCGGCGTTCCCTGCGTCGGCCT
CAACGGCGGCAGCGCGTTCAAGCACAGCGAAGCGTTCTCCTTCCAGATCCAGACCGAGGA
CCAGGCCGAGACCGACCGTCTGTGGAATGCGATCGTCGGCAACGGTGGCCAGGAGAGCCA
ATGCGGCTGGTGCAAGGATCGCTGGGGCATCTCCTGGCAGATCAGCCCGCGCATGTTGAT
CGAAGCAGTGACCAGCAAGGACAAGGCACTGGCCAAGCGCGCCTTCAACGCGATGATGCC
GATGAAGAAGATCGACATCGCCACCATCCAGGCCGCAATCCAAAAAGGCGACGGAGGGGA
TTAAGTCGTTTCTTCCCATCGCCGCTGGTCCCGTGCCAATTGCGACTTAATCCCCTCCGT
CCCTTTTTTCAGAGGTGCTGATGTCCTGGGATGCAATCATCATCGGGGGTGGCCACAACG
GTCTGGTCTGTGCGGCCTATCTGGCGAAGGCCGGAAAGAACGTGCTGGTCCTTGAACGGC
GCGGCGTGCTCGGCGGAGCGGCGGTCACCGAGGAGTTCCATCCCGGCTTCCGCAACTCGG
TGGCGTCGTACACGGTGTCGCTGTTGCAACCGAAGGTGATCGAAGACCTGCAACTGCATG
CGCATGGGCTGCGCATCGTCGCGCGCCCGGCCAACAACTTCCTGCCATTGCCCGACGACC
GCTACCTGTTGTCGGCACCTGGCCGCACCCAGGCCGAAGTCGCTGGATTCTCCGAGCGGG
ATGCACAGCGCCTGCCAGCGTACGAAGCACGCCTGGAGATCTTCGCCGATGTACTGCGCG
CGTGGGCTCTACGCGCGCCACCGGACATCGGCGTTGCCGGCGGCTGGCGCGGCCTGCCCG
CACTTTGGCAGATGGGGAAGCTCGGCCGCGAACTGGCGGCGCTGGATGCACCGCTGCGGC
AGGAGCTGCTGGACCTGTTCACGCTGTCGGCGGCGGAATACCTGGACCGCTGGTTCGAGA
GCGAGCCGATCAAGGCGCTGTTCGGCTTCGATGGCATCGTCGGCAACTATGCCAGTCCAT
ACACACCGGGCAGCGCCTACGTGTTGCTGCATCACGTGTTCGGCCAGTGCAATGGCGTGA
AGGGTGCATGGGGCCATGCGATGGGTGGCATGGGCGCGATCAGCCAGGCCATCGCCAGCG
CGGCGCGCGAGGCCGGGGCCGAGCTGCGCGTGGATGCCGGCGTGCGACGGGTACTGACCG
AACAGGGCCGCACCGTGGGGGTGGAACTGGCCAACGGCGAAACCCTGCGTGCACGCGCGG
TGGTCGCCAACGTCAATCCGAAGCTGCTGTACGAACAGCTGCTGGAGCCGGCGCAGGTAC
CGGCTGCCACACGCGAACGCATGACGAACTGGCGCTGCGGTTCCGGCACCTTCCGGATGA
ACGTGGCGCTGTCGCGGCTGCCGGAGTTCCGCGCCCTGCCCGGTCCGGGCGATCACCTCA
GTGCCGGCATCATCATGGCACCCAGCCTGGACTACATGGATCGCGCCTGGCTGGATGCGC
GCCGCGACGGTTGGTCGCGCGAACCGATCGTGGAAATGCTGATACCCAGTACGCTGGACG
ATTCACTGGCACCGCCCGGGCAGCATGTGGCCAGCCTGTTCTGCCAGCATGTGGCGCCGG
TACTTCCTGATGGGCGTCACTGGGATGACCACCGCGAGACGGTAGCCGACCTGATGATCG
CTACCGTTGAACGCTATGCGCCCGGCTTCGCTGACAGCGTGCTCGGTCGTCAGGTGCTGT
CCCCGCTCGATCTGGAACGCACCTTCGGCCTGGTCGGCGGCGACATCTTCCACGGCGCAC
TGAGCGCCAACCAGTTGTTCTCGGCGCGGCCGATGGTCGGCCAGGCCGGCTATCGCGGCG
CCCTTCCCGGCCTGTATCTGTGTGGGTCGGGTACCCATCCCGGCGGTGGTGTTACCGGTG
CACCGGGGCACAATGCGGCGCAGGTGGTGCTGCGGGACCTGTAGCGGTGTGCCGACCAAC
GGTCGGCACCCACAGCCTCAAATGATCCTTCGGATCATTTGACGCTGCGCAGATGGTTCG
GGCGCTTCGGTGGGCCGGGCGGGCGGCGCTTGTTGAACGGCGGCTGCCCGCGCCAGTAAC
GGATCAGCAACCAGCCGAACAGCATGCCGCCCAGGTGCGCGAAATGGGCCACGCCCGGCT
GCCAGCCGGTCATGCCCAGCACCAGTTCGCCCACGCCGAACAGGATCACGAAGGTCCGCG
CCTTCATCGGGATCGGCGGGAACAGCAGCATCACCCGCTGGTTGGGGAACAGCATGCCGT
AGGCCAGCAGCAGGCCAAACACGCCACCGGAGGCGCCCAGCACCGTCGCCGGGTTTTCCA
GCAGCGTGCCCACCAGCAGCTGGCAGACGCCTGCACCAGCCACGCACACCAGGTAATACA
GCAGGAAGCGCTTCTCGCCCCAGGTCTGCTCCAGCGGCGCGCCGAACATGAAGACCGCCA
GCATGTTGAAGAACAGGTGGCCGAAGCTGCCATGCAGGAAGCCATAGGTCAGCAGCTGCC
ACGGCTGGAAGTTGCCGCCCGGCGAGAACGCATCGAAGCCCTGCTGCAGCGGTTGCAGCA
TGAACGGCTCGAAGGTCTGCATGCCGAGCAGGAACGGCTGCTGCAGCAGGAACAGGATCG
CATTGGCGATCAGCAGGGCCTTGGTGACGGTTGGCAGTCGCGGGAACATGGGAGTACCGG
CATGGAACGGCCTCCATCATAGCCGCAGCACCGTGTCTTGTTGGCGGCCCTCAGGTCCGG
CCTGTTCAGTCGCCAGCGGTGCTCATCCCGGGCCCCACACAGCGGCATCCAGTGCCGCTG
CCGGATCAGCCGCCGGCATCCGCACCCGGCCGTTCTCCACCACTACGCCCTCCGCGCGCA
ACCGCTGTGACTGCTCGCGCCATCCGGCCGACCCTTCTTCCATGGCAATTCGCCCATCCG
AGCGCAGCACGCGGTGCCAGGGCAGGTCCGGGTCGTCGTTCTGGCCCAGGATGCGCGCGG
TCAGGCGTGCACGCCCGGGCAGGCCCGCGCGCATCGCCACCTGGCCGTAGCCCATCACCT
GGCCCACGGGGATCGCGCGGATCACCGCCAGGATGCGCGCACGCGCCTGCTCCGGTGTCA
GCGCCGCAGGCGGGTCACCAGCAGTACGCCGATCAGTACCAGCACGGTGCCGGCGATCTG
CGCCGGTCCCATCGGTTCGTCGAGCAGCCATAGGCTCATCACGATGGTGGAAACAGGGCC
CAGCATACCGACCTGCGCGGCCAGCGACGAACCCACGCGCTGCACCGCCAGCATGATCGC
CAGCACCGGCAGCACCGTGCACGCGGTGGCATTGACCAGCGACAGCCATTGCACTGGCGC
CGGTGCCTGCCACAGCAACGGCAGCGGATGGGTCACCGCGAAATGCAGCAGCACCAGCAC
GCTGGCCACGCAGCTGGCATAGGCGGTCAACCGCACCGCGCCGATGCGTGCGACCACCTG
CCCACTGCCGAACAGGTACAGCGCGTAGCTGAGCGCACTGCCCAGTACCAGCAGGCTGCC
GACGATGATCTGCCCGCCCTCGCGCTGCAGATCGTGGCCGAAGGCGAGCAGCACGCCGAG
GTAACTCAGCACCAGCGCGCCGATCTGCCACCGACCCGGCCGCTGGCGCGTCAGCAGCAC
GTTGATCAGCAGCACCAGGGTCGGGTTCAAGTAAAGAATCAGGCGCTCAAGGGTCACGCT
GATGTACTGCAGGCCCTGGAAGTCGAGCAGACTGGACAGGTAGTAGCCGGTGAAGCCCAG
CCACAACACGCGGGCACGGTCGGCCCAGGACAGCGGCTCGGCCCGGCGCGCGGCCCACAG
TGCCATCAGCACGAACAGCGGTAGCGCCATCAGCATGCGCAGGGCGAGCAGCGTGGTGGC
ATCCACGCCGTGACGCAGGCCGAGCTTGACGATGATGGCCTTGCCGGAGGCGGCGATGGC
GCCGATCGCGGCCAGGCCGATGCCTCCCAGCGCGATGCGTGGGGAAGCGGTGGCGATACG
GGAAGCGGGGCTGGACATCAGGACGACGGCGGGCCGCACGGGGCGGCCAGGGAAGGCGCA
AGGGCGTCCATTGTCGCATGGGTGCGCCTGGTGACCTGGAGAGCCGAGCATAGGCTCGGC
TCTAGAACCGTCCAGCTCAGCGCATCAGCACCACTTCCTCGGCCGAGGTCGGGTGGATCG
CCACGGTGTCGTCGAACTGGGCCTTGGTCGCGCCCATCTTCACCGCCACCGCAAACCCCT
GCAGGATCTCGTCGGCCGCTTCGCCCAGCAGGTGGATGCCCACCACCCGTTCTTCCGGAC
CAGCACAGACCATCTTGAACAGGCTGCGCTGGGTGCCATTGGCCAGCCCCTGCAGCATCG
GACGGAAACGGCTGTGGTAGACGCTCACCTGATCGAACCGCGCGCGCGCCTCTTCTTCGC
TCATGCCCACCGCGCCCAGCGGTGGATGCGAGAACACCACGCTGGCCACGTTCTCGTAAT
CCATCTTCGACTGCGGGCGGCCACCGAACAGGCGGTCCATCAGCCGCCGCGAAGCGGCCA
CCGCCACCGGGGTCAGGCCGACCTTGCCAGCGATGTCGCCCACCGCGTGCACGCTCGGCA
CACACGTGGTCTGCCATTCGTCCACCTGCACCTGCTGGTGTTCGCCGATACCGATGCCGA
GCGCTTCCAGGCCCAGATCGCGGCTGTTGCCACGGCGGCCGGTGGCAAAGAACACCGCGT
CGAACACGCTGTCGAGCGGGCCATCATGGCCGAATGCACGTACGCGTTCGCCATCGCGCT
GCAGTTCGCGCAGGCGATAGCCGAAATGGATGCGCACGCCCTGCTGCTTCAGGTTCTCGG
CCAGCTGATCGGTCAGCTCGTAATCGAAGCGATCCAGCAGCCGCTGGCCACGCACCAGCA
GGCTCACCTTGCTGCCCAGTGCCTGCAGCAGGCCGGCCAGCTCCACCGCGATGTAACCGC
CACCGATGATCGCCACCTCGGCCGGTGCCGCGCGCAGATCGAAGAAATCATCGGAGACCA
GGCCCAGTTCGGCACCGGGGATGTCAGGCCGCAGCGGGTGCGCGCCGGTGGCGATCAGGA
TGTGTTCAGCGCTGTAACGCACGCCATCGCTGCAGGCCACGGTATGCGCATCGAGCAGAT
GACCGCGCGCCGGAATGCGCACCACGCCGGTTTCGTCCAGGCGCTTGTGGTAGCTGGTGT
GGATGTTGCTGATGTAGGCCTGGCGATGGATCACCAGCTCCTTCCACGACAATGCCGGGC
GTGCCTTGACATCGAAACCCATCGCACTGGCCAGGCCGATGCGCTCGTGCAGGTCGGCCG
CCAGCCACATGGCCTTCTTCGGCACGCAGCCGACGTTGACGCAGGTCCCGCCCAGTTCAC
CAGGCTCCAGCAGCGCCACGCGCTTGCCGTGCTGCGCGGCGCGGATCGCGCCAGCCAGGC
CGGCGGAACCACCGCCAAGGACGATCAGGTCGTAATCATAGGGTGCAGTGCTCATCGGAA
TCGCTCGGGTCGGTAAGGGGCAGGATCGATCGCTGGCGTGCGGCCGCAGACGAGATCGGC
GATCAGCTGGCCGGTGCCGGCGCTCATGCTGATGCCGAGCATGCCATGCCCCGCTGCAAG
CCAGACGTGAGGATGCGCGGGCGCGCGGCCGATCAACGGCACGTCGTCCACGCTCATGGG
GCGCCACCCGCACCACTGCTCCTGCAGCTGCACACCACGTGGCGCGCGCAGGTAGTGGTC
GGCGGCCTGCTGCAAGGCCTGCAGGCGGGTCGTGCGCAGCTGCGGATCGGCACCGGCGAA
TTCCATGGTGCCGCCCAGCCGCAGCGCTTCGCGCCACGCGATCACGAACACGGAATGGTC
CTTCAGCACGACTGGACGCTGCGGCACCTGCGCCGGTCGTGACCAGGTCAGCGAGTAGCC
CTTGCCGGGTTGGATCGGCACGCGCAGATCCAGTTGCCGCGCCCAGCGCGGTGACCACGG
CCCGGTCGCCAGCACCAGCTCGCGCGCCAGCAGCATGCGTTCACCGACACGCACGCGCAC
ACCCTGCGCATCGGCGCTGAAATCCTCCACGTCCGACTGCTCTTCGATCACCACGCCCTG
TGCGCGCAGCACGCGCGCCAGTTCGGCGGTGTAGCGGTCCGGACGCAGCTGGGCATCGCC
GGGGAAGTGGATCGCACCGGCAAGGCGATCATGGAACGCCGGATTGTCGCGCGCGTAGTC
GGTGCCATCGATGCGCGCCGAGGCAATGCCCTGTGCGTTCAGCGCCTCACACTCGGCAGC
GTGGTGATCGAAATTGCGGGCGTCACCGAACACATAGTCCAGACCGCGCGCCTCGAACTC
GCAGTCCAGCGCATGCGTCTGCACCCACTGCGCCAGGCGCAGCCGTGAATCATTCAACAA
TGCGCCGCGTGCCCGCGTGGCGTGCAGCCAGTCGCGTGCGTTGCAGCGCGCCCCGAACTG
CAGCAGCCAGCGCCACAATGCTGGGTCCAGGCGTGTACGCACGTACAGCGGCGCACGCGG
ATCGAGCATCCAGCGCAGCGCGCGCAACGGCACGCCGGGCGCTGCCAGCGGTGGCGCGTG
GCTGGGGGTGATGGTGCCGCAGTTGCCATGCGAGGTCGCGCCGCCGACACGCCCACGGTC
GATCACGCGTACCTGCCGGCCCTGTGCACGCAGCGCGAGTGCGGCAGCCAGTCCAATGGC
ACCGGCGCCGACCACGATCACATCCTCGCGCGCGCGCTGCATCGATCAGCCCTGGCCGGC
CTCGCGCCGCATCGGCGGCCACTGCCGATAGGTCATCGCGCGCCACAGCCATTCCATCGG
CCCAAAGCGGAAGCGGCGCAGCCATACGTGCGAGATGCCCACCTGCACGGTGAACAACAG
CAGCGCGAACATCAACTGCACGCTGCGTGGCATCGTTTCGAACGCGCCCAGGCCGTAGTG
GTAGAACAGCCAGGTGCACAGCAGCGACTGGCCGAGGTAATGGGTCAACGCCATGCGCCC
GACCGGCGCCAGCCAGCCCAGCCGCGCGCGGCAGTGTACGATCCAGGCCAGGTAACCCAG
GCACATCGGCAGGCCGCCGATCGTCACCAGCGCCATCGCCGCCGTAACCGGCAGGTCGTA
AGCGCCCGGCGCCAGATACGGCTTCCAGGCAACACCCAGCAGCGTGACCAGCAGGCCGAA
GGGCAGCGCCCCCCAACGCAACACCGCATACAGCCGCGGGAAGCGATCCGGCGTGGCCAG
CGCGCCGCTGCCGGCAAACCAGCTGCCGATCAGGAACATGCCCAGCACTTCCGGGCCGGT
GATCAGCATCGCCCCCATCGACGTGCCGAACTCGCTCAGCCGCTGCGCATTGGCCTGCAT
CCAGCTGCCCTGCCCGTACACCAGGCGCTGCAGATCGATGCTCTGCTGCGCGTCGGTGAG
CATCTTCCGCACGTCCTCCGCCGAAGCCATCGACACCATCGCGCCGACCAGCAGCATCAT
CGCCACACCGCCGAGATAGACCGTTACGCCCATCCACGGCAGCCAGCTGCGCGGCGCCTC
GCGGCAGGCCAGCAACGGCAACGAGACCAACGCGTACATCACCAGGATGTCGCCGGACCA
GACCAGCAGCGCGTGGCACAGGCCGATCAGCAGCAGGCCAGCGCTGCGGCGCAGGTAGAA
CGGGGTGAAGTCACGCCCGGCCGCCTCGGCGCGCTGCGCCATCACCGCGAACCCGGCGCC
GAACAGCAACGAGAACAGGGTGAAGAACTTCCCCTGCACGAATACGTAGACAAAGGCATC
GGCCCAGTAGTCGATACCCTGCCAATGCACGTCGATGCCGGTGAAGGCCAGGTCCAGCGG
TCCGCTGAAGGCCTCGATGTTCATCAGCAGGATGCCCAGCAGCGCAGCACCGCGCAGCAC
GTCCAGCACGGCGATGCGTTCGCCGGAAGCCACCGGTTGCAGGGAAGGAGAAGCGGCGTT
CACGGGGCGTCCGTCGGGCAGGTCCGCCATTATGCCGCCGGCCCGCGTGCCATGGATGGC
CGCGCCGTGTTCCAGAAACGCAATGGCCCGCCGAAGCGGGCCGTTGCTGCCATCATGATC
GCGCTGCGATCAGTGGTGGTGACCGCCGTCGCCGTGGACGTGGCCGTGGTCGATCTCTTC
CTTGCCGGCTTCGCGCACATCGACGATTTCCACGTCGAAGTGCAGGTCCTTGCCGGCCAT
CGGATGGTTCAGGTCGACGTCGACGACGCTCATGCCGACCTTCTGCACGGTCACCGCACG
CGGGCCGAAGTTGGTCTGCAGCACGACCTGCTGGCCCGGAGCCAGCTTGGTGTTGCCGAA
ATGCTTCTTCGGCACGCGCTGGGACAGGCCCTCGCGGCGCTCGCCGTAGGCATCGGCTGC
GTTGACGTCAACGCTGAAGGTCGCGCCGGCTTCCTTGTCCATCATGGCGTTTTCCAGGCC
CGGGATGATGTTGCCGTGGCCGATCAGGATCGCCAGCGGCTCGCCGCGGTCCTTGGACGA
TTCGATCGGCTCCTGGCCGACTTCGGAAACGGTGTAGTGGAAGCGGACAACGCGGTCTTT
TTCGATCTTCATGCGCAACTCTGTCTGGATCTGCCGGAGGCAGGCGGGTTGGGGCGGGTT
GTCGCCCGGCGGGGACGCCGCCATCATGACGGCCAATCCCAAGGTGGCGCATTATCCGGA
GAACATGCACATCACGCCAGTTTCGTCCGGCCTGCGCCGGCTCCTCGCCCCGGCCCTGCT
GCTGGCCCTGCCCGTGCTGATGACCGCCTGCGGCGGCGGCAAGGCCACCCGCCCCGCTCC
GCCCCCGCCGACCGCGAACTGGCCGAAGACCGTGCCGGACAACCCCGAGGCGGCCAACTC
GGTGCTGATGCGTGCCATCAGCCTGGTCGGCACCCCCTACCGCTATGGCGGCAACACCCC
GGATTCCGGCTTCGACTGCAGCGGCCTGGTGGCCTATGTCTATCGCGAGATGCTGGACCT
GAAACTGCCGCGCACCTCGCGCGACCTGGCGGCGGTACAGGGTCCGAAGATCGATCCGCA
GCGCCTGGCCACCGGCGACCTGGTGTTCTTCGGCAGCCGCGGCAGCGTCACCCATGTCGG
TATCTATGTCGGTGAAGGGCGTTTCGTGCATGCGCCGAGCACCGGCGGCACCGTGCGCCT
CGACTCGCTCAGCGGTCCCTACTGGAAGGACCACTACACAGGGGCGAAACGCGTCCTTCG
CTAAAATGAACAGGCGATATGTTCAAAACTGTGACGAACATCACCGTGCAACTAACGAAT
TACTAACGGAATTTTTAACTTATCCGCGCTTTTACAGGGCATGATGCCCCATCGTTTTTT
TCCTGTGACCGACGCGTGACGACTGACGACCTGAAAAGCGAAGGCCAGACTTCCGTATCT
TCACGTAGTGCCCGCCCGCTGTTGCTTGGCCTGGCACTGTGTCTGACCAGCCTTCCGGCC
TGGTCGCAGACTGCTCCGAACCGTTCCGATGTGACCCCGGGCCCGGTGGCCGAGAGCACC
GCCCGACCGGCCGCCAAGGCCGAGGCTGCCGCTCCGCAACGCAGCCGCGTCGACGCCGCC
GCCAGCGCTACCCTGGCCGCCCTGCTGCCTCACCTTGCCGCCAACGACACCATTCCGCTG
ATGGACCGCTCGGCCGTGGTGGCCGGTGACCTCAGCCGCCTCCTCGCCAACTACGACACC
AGCAGCGCTGCCAATGGCAGCGTTGTCGGCACCGCGGCCGACAATGGCAAGGTGCAGTCG
CTGCTGCGTCGCGCGATGACCCTGCTGGGCACCCCATACCGTTGGGGCGGCAGCAACCCG
GACAGCGGCTTCGACTGCAGTGGTCTGGTCGGCTACGTGTTCCGCTCGGCCCTGGGCATT
GAGCTGCCGCGCGTCTCGCGCGAAATGGCACATGACGACAACGCCGAACTGATCAACGAC
CGCACCGCGCTGGCCGCCGGTGACCTGGTGTTCTTCGGCCGCAAGGGCCGCGTCGATCAC
GTCGGCATCTATGTGGGTGATGGCCGCTTCCTGCACGCACCGAGCTCGGGCAAGGACGTG
CGCGTGGACACCCTGCTCAGCGGCTACTGGGGCAACAAGTTCATGCAGGCCCGCCGGGTC
GATCTCTGATCTGACCGGTTGGCGCTACCACGCCGCCTGACACGAGAAAGCCGCTGCCCT
GCAGCGGCTTTTTTGTTAGGCCCACGCAATGGTGGGTAGCTGCCGATCTTGGTCGGCACC
GCCTTCATCCACGCATGGCGTGGATCTACCGACCTCTGGTGGGTACTGACCTCTGGTGGG
TACTGACCTCTGGTGGGTACTGACCTCTGGTGGGTACTGACCTCTGGTGGGCACTGACCT
CTGGTGGGTACTGACCTCTGGTGGGTACTGACCTTTGGTGGGTACTGACCTTTGGTGGGG
GCCGACCGTTGGTCGGCACCGCCTCCATCCACGCATGGCGTGGATCTACCAGGCCCGGCT
TGACCGCCACCGCGCCAGCCAGCTCCCAAACAAAAAGCCCGCCGTTCAGGGCGGGCCTTT
CGTCTCCACACACCCTCAGCCGCGTGGCGGCGTCGGATCGGGGTCGTCCACACCCACATT
GCTGGACGGATTGTCATACACCGCCTGGTCGAGCAGCCCGGTTTCCTTGGCCACGATCAC
CGGCACCAGCATCTGGCCGGTCACGTTCGTCATCGTGCGCATCATGTCGAGGATGCGGTC
GATGGCATACAGGTAGCCGATCGTCTCCAACGGCAGGTTGGCCGCGCTCAGCACCACCGT
AGCCATGATCACCGCGGTACCCGGAACACCGGCCGTACCGAAGCTGCCCAGCACCGAAGC
AATCAGCACCACCACGTACTGTTCAGGGGTCAGCGGCACACCGCTGTACTGCGCGATGAA
CACCGCGCACAGCGCCGGGTAGATGGCACCGCAGCCGTCCATCTTGATGCTGGCGCCCAG
CGGCACCGCAAACGAACCGTAATCCTTGTTCACGCCCAGGTTGTGGGTGATCGAACGCAG
TGCCACCGGCATCGCCGCGAAGCTGGAAGAGCTGACGAACGCAACCTGCATGCCCGGCGC
CGCACCACGGAAGAACTTCAGCGGGTTCAGTCCGTGCGCCAACAACAGTGCGCTGTAGAC
CACCACGATGTGCAGGGCGCAGGCCACGTACAGGGCCAGCACGAAATGCCCCAGCGGCAA
CAGCTTCTCGAACCCGTAGCTGCCGACCAGGCCGGCGATCAGGCCAAAGGTGCCGATCGG
GGTGACTTCCAGCACGAAGCGGGTCACCTGGATCATGATGTCGCTCATCTGGCCGACCAG
CTTGCGCGCCTCGGTCACCTTCTCGCCGAGCTTGACGATGGCGAAGCCGACCAGGCCAGC
GAAGAAGATGACCGGCAGGATCGAGCCACGGCCGGCGGCCAGCACGGTTTCGCCGGCCGC
GTTGACCTTGGTGCCGATACCGGACAGCGCATAGAAGACATTGGCCGGTACCACGTCCAG
CAGCACCTGCACCACGCTGGGCACTTCGCGCGGCACGTAATTGCTGGCCATCGTCAGCTG
CAGGCCACCGGCGCCGGGCTGCAGCACGGTGCCCACGCCCAGTCCGACGCACACCGCCAA
CGCAGCAGTGATCACGAACCACAGGAAGGTGCGGCCACTGAGCGCGGCAACCGACTTCTG
GCCGTGCAGCGACGAGATCGCATTGATCACCGCGAAGAACACCAGCGGCACGGCGATCAT
CTTGATCAGGGTGACGTACAGCTCGCCAAGCGGGCCGAACCACGTTTCCGCGGCCGGGCC
GAGCGCCCAGCCGGCCAGCGCGCCGAGCACGAAGCCACCGACCACGCGCTGCCAGAATGG
AATCCGCAGCCAGGCAGAGACCAGCTTCATAGGCAATCCAGAGGGAAGGAAGGGATGCTG
GCACGATAGCCCATCAACGGCTGGGGAACGACCGCCCGACCGGCAAATCAGTGTGTCATC
GGCGTGCCTTGCGAGGGCGGGCATAATGAACGTCCCGTTACAGTTTGTGAGATCCCAGCG
TCCATGCGCCGTTCCGTCTCCCTGTTGGCCGCCTGCGCCACCACCCTGCTGCTGGGCGCC
TGCGCCAGCACCACCCCCGCCACTGCCCCGGCCAGCCTCAAGGTCGCCGTCGACCCCGTC
GCCCACCCGGCCGGCGAGACCCCGCAGTGGTGGTACCGCAGTGGCGCCGCCCAGGCCGCC
GCCAACGGTGCGATGTCCGGCAAGGCCAAGAACGTCATCCTGTTCCTCGGCGACGGCATG
AGCCTGACCACCGTGGCCGCCTCGCGCATCTACGAGGGCCAGCGCAAAGGTGGCTCCGGT
GAAGAGAACCTGCTGTCCTGGGAGCGCTTCCCGGCCACGGCATTCAGCAAGACCTACAAC
ACCGATTCGCAGACGCCCGATTCGGCCGGCACCATGACCGCCATCACCACCGGCGTGAAG
ACCCACATGGGTGCGATCGGCGTCAGCGCCGGCAGCCGGACCGACTGTGCCGACAGCCTG
TCCAAGGGCCTGCTGACCTGGCTGCAGCTGGCCGACAGCGCCGGTCTGGCTACCGGCGTG
GTCTCCACCGCGCGCCTGACCCATGCCACCCCGGCCGCCACCTACGCGCACTCGCCCGAG
CGCAACTGGGAAAACGACACCGACCTGACCGAAGCGGCCAAGGCGGCCGGCTGCAAGGAC
ATCGCCCAGCAGCTGCTGTCGACCTCACGCTATGGCCGCGGCCCCCTGGTCGCCCTCGGT
GGCGGCCGCGGTGAATTCACCACCGTGGAAGAGCGCGATCCGGAATACGACGACAAGGTC
GGCCAGCGCCTGGATGGCCGCAGCCTGGTGCAGGAATGGCAGCAGGCACACCCGCAGGGT
GCCTACGTGTGGAACAGCAAGCAGCTGGCCGCCGCCGCCAACGCACCGGCCATCCTTGGC
CTGTTCGAGCCGGACCACATGCGCTACGAGTACGAGCGCCCGCAGGATCCGGGCGGTGAG
CCGAGCCTGGCCGAACTGACGGCTGCAGCGATCAAGAATCTGGCCAAGCACCAGGAAGGC
TACGTGCTGATGATCGAAGGCGCGCGCATCGACCACGCCAACCACAGCGGCAACGCCTAC
CGTGCACTGACCGAGACCGTGGCCCTGTCCGACGCAGTGCGCGTGGCCAACGAGCTGACC
TCCGCCGACGACACCCTGATCATCGTCACCGCCGACCACTCGCACACGCTGAACTTCGTC
GGCTACCCGGCGCGCGGCAACCCGATCCTGGGCAAGGTCAAGGACAAGGGCGGCGAAGAT
GGCGCCGGCAAGCTGGACTACGCGCTGGACGGCACCGGCCAGCCGTACACCACGCTGAGC
TACGCCAACGGCCCGGGCCACACCGGCAGCAGCAACCAGCAGCCGGCCGGCCCGAAGCGT
TACCCGCACAACCCGAGCAGCTTCGAACCGGCCAACGGCCGCCCGAACCTGCGCGAGGTC
GACACCGAGCATCCGGACTACATGCAGGAAGCGCTGGTGCCGATGAAGTCCGAATCGCAC
GGTGGCGAGGACGTCGGCATCTGGGCACGCGGCCCGGGCAGCAAGGCGATCCGCGGCACG
CTGGAACAGAACGCGATCTATCACATGATCGTGCAGGCCACCCCGGCCCTGCGCGAGCGC
CTGTGCCAGGCTGGCACTTGCGATGACAAGGGCGTGCCGGTGCAGCTGCCGGCACCGACC
GCGTTCGAGCGCAAGGCCGAGGCCAAGTGATCGCACGGCAGGCCCGCCCTGACGCTGCCA
GCGGCCGCTTCGCGCGGTCGCTGGCCCTGCTTGGCGTGCTGGTCAGCGCCACTGCAGCGG
CACAGGCACCGGCATGCAAGCTGCTGACCGACGAACACGGGTTGTGGCCGCTGCCCAACT
GCGAGGTGATCGATCACCGGCCGAAGATCAGCGCCGACACGCTGAAGGACCTGAATTACG
ACGACCACGGCCTGGCAGTGGTGTACGCCGACCAGGGTTTCCACTACGTCGACCGCAAGG
GCCACAGCCTGCCGGTGCTGACCTGGGACAACGGCCCGGAAACGCCGCAGGAAGGCCTGC
TGCGCGCCCGCGTAGGCGACCGCGTGGGTTACTTCGACCTGACGTTCCGCCAGGTGGTAC
CCGGCACGTTCGATTTCGCATGGCCGTTCCAGGACGGCGTGGCCGAGGTCTGCAATGGTT
GCCGTCGTGGTACGCCGGATGCCGATGGCCACACGCCGATGGAAGGCGGAGAGTGGTTCC
GCATCGACCGTTCGGGTCGTCGGGTGAAGTAGGGTTTTCGGCAGGGCTGCGCCCTGCACC
TGCCGAAGCCGAAGCCAAATCAAGATCAAAAGCGGCTCTGGTTTTCTGTGAGTTGGGCGG
GGCGGTGTGGGTGGTCAGGACACGCCGTAAACCCGTCCATGGGGGCTCGATGGCGCCATC
CATGGCGCCAACGGTCCTGCCCACCCACACCGCCCCACCCCCGACAGATTTCCGATGACG
GTTGGACCATCCACGCCCTGCGTGGATGAAATCTGTCAAATATCGAAATAAATCGGGGTC
AGATCCGTTTTCCGCAGGAAAACGGATCTGACCCCAAGAGCAATTCCGACAGTTCGCAGG
AAACTGTCGAAGGCGGGGTGGGTCCGGTTGCGGGGGCGTGAGCCGCATGGATGCGGCGAC
CGAGCTTACATGGACGTACTTGCAGCGGCCCCCGCAACCGG
>contig00005 len=331621 cov=31.2 corr=0 origname=NODE_5_length_331621_cov_31.216926_pilon sw=shovill-spades/1.0.4 date=20220914
CCGCTGTCGCGCCGCTGTTCCGGGGCGGGGGGGGGCCAAACCCCCGGCTTCGGCGGTTTT
TTTCTTTTTCCGTTTGGGCGGGCCGGGGGCCGGATTTCCGGGGGGGGCCCCCCCCCCGCC
CGCCACTACCGGATCGCTGGCAACAAAAAACCCGGCCGGGGCCGGGTTCTTGTCTGCTGC
CCGGCCCCGGAGGGCAGGACGGCAACGCCGGATCAGGCGGCCTTGAGGGCCTTGATGCGG
TCGTTCAGGCGGCTCTTGTGGCGAGCAGCCTTGTTCTTGTGGATCAGGCCACGCGCGCTG
AAGCGATCCAGGATCGGCTGGGCAACGGCGAAGGCGGCTTCGGCGCCGGCGGCATCGTTG
GCGTCCAGCGCCTTGATCACTTTCTTGACAGCGGTGCGCAGCATCGAGCGCTGAGCCACG
TTGCGCGCGTTGCGCACGACGGTCTGCTTGGCGCGCTTCTTGGCGGACTTGATATTGGCC
ACGGTGGTGGTTTCCTGAAAAAATCGGTGTTATGGGAACAGCAAGCTAGCTAGTATGATG
GCGTAAGAAATGCACGTCAAGTCGATTGTCAAGAGGGACGCTGAGTGAGTTCACCCAAGT
TGTTGCGGGGCCTGCTGTCGTTCAGCAGCATGACCATGGTCTCGCGCGTTCTCGGACTTG
TCCGGGACTTCGTGGTGACCACCACGTTCGGCACCAACGCCATCACTGATGCTTTCTGGG
TCGCCTTCAGGGTACCCAATTTCCTGCGGCGTTTGTTCGCCGAAGGCTCTTTCGCCACCG
CTTTCGTGCCCGTGTTCACGGAAGTGAAGGAGACCCGCAGCCACGCCGAGCTGCGTGAAC
TGATGGCCCGCACCGCCGGCACCCTGGGCGGGGTGCTGATGCTGGTCACTGCGCTGGCGC
TGATCTTCGCGCCGCAGCTGGCCTCGGTCTTCTCCAGTGGCGTTGATACCGATCCGGTCA
AGCAGGGCCTGCTGGTCGACCTGTTCCGCCTGACCTTCCCGTTCCTGTTGTTCGTGTCGC
TGACCGCCCTGGCCGGCGGCGCGCTGAACAGCTTCCAGCGCTTCGCCATGCCGGCGCTGA
CCCCGGTCATCCTCAACCTGTGCATGATCGCCGGCGCGCTGTGGCTGGCCCCGCGGCTGG
GCGGCACCCCGGAAAAGCAGATCCTGGCGCTGGGCTGGGCGGTACTGGCTGCCGGCATCC
TGCAGCTGCTGTTCCAGCTGCCCTCGCTGAAGGGCATCAACCTGCTGACCCTGCCGCGCT
GGGGCTGGAGCCATCCGGGCGTGCGCAAGGTGATGACGCTGATGGTGCCGACCCTGTTCG
GTTCCTCGGTGGCGCAGATCAACCTGCTGCTGGACACCGTCATCGCGGCCAAGCTGACCG
ATGGCTCGCAGTCCTGGCTGTCGCTGGCCGACCGCTTCCTGGAGCTGCCGCTGGGCGTGT
TCGGCGTGGCGCTGGGCACGGTGATCCTGCCGGCGCTGGCCCGTCACCACGTCAGCACCG
ACCGCGAAGGCTTCTCGCGCTCGCTGGACTGGGGCCTGCGCATGACCCTGCTGATCTCGG
TGCCGGCCATGCTGGGCCTGCTGCTGCTGGCCGAACCGCTGATCGCGACCATCTTCCAGC
ACGGCCAGTTCAGTGCCTTCGATACCCGCATGACCGCGCTGTCGGTGTACGGCCTGAGTT
TCGGCCTGCCGGCGTTCGCCCTGCTGAAGGTGGTGTTGCCGGCGTTCTACGCACGCCAGG
ACACCAAGACCCCGGTGCGCGCGGGTGTGGCCGCGCTGGTGGCCAACATGGTGTTCAACT
TCGCCCTGCTGGCGGTGCTGTACCAGGTCATGGTGCCGGACGAGCTGAAGGCGCAGGGCG
TGATGGCGGCCATCGGCAAGCAGCCGGGCCTGCATCTGGCACTGGGCATTGCCAGCGCGC
TGTCCAGTTACCTGAACCTGGGCCTGCTGTGGTACTGGCTGGGCAAGACCGACGTCTACC
AGCGCCGGCCGGGCTGGGGCGGCTATCTGCTGCGACTGCTGCTGGCCTGTGCGGCCATGG
TTGGTGTGCTGCTGGCCCTGCTGCACTGGCTGCCGGGCTTCTCGGCGATGAGCGTGTGGG
AGCGGATCGGCAGCCTGTCGCTGCTGGTCGGCGGTGGCGGTGTCACCTACGCGGTAGCCA
TGCTGGCGATGGGCTTCCGCCCGCGCGATCTGCGTGGGCATTGATCGCGGCTTGTGGCGG
CTATACTTCAGGGTTACACCATTGAAGCGGCGGCCCCGGTCGGGCCGGAACGAGAGTTGA
TGAGCAGGCTGTTCAGAAGCGTCGAGGGCGGGGAGCTGTTCCCCAACGGAAGCGTGGTCT
GTATCGGTGCATTCGACGGCCTCCACCTGGGCCATCGTGCGCTGGTCCGCCACGCGGTTG
CCCGCGCGCGCGCCTTGGGCGTGGCCGCCGTGGCCGTGGCGTTCGAGCCGCTGCCGCGTG
AGTTCTTCGCACAGGGCACACCGCCGCCGCGGCTGACCCTGGCGCGCAGCAAGGTCGAGA
TCCTGCGCGAGCTCGGTGTCGATGCGGTCGGCCTGCTGCGATTCGACGCGGCGATGGCAG
CGATGCCGGCCGAGACCTTCGTGCGCCAGTTGCTGGTCAAGCGCCTGAGTGCGCGTGAGG
TCTGGATCGGCCCGGAGTTCTGCTTCGGCAACCGCCGCCGCGGCGACCTGGCCCTGCTGC
AGAAAATGGGTGCCGAACTGGGTTTCACTGCGGGCGAAATTGAAGCGGTCGACCTGCATG
GCGAACGCATTTCCAGCACCCGCATCCGCCAGCTGCTGCAGCAGGGCGACTTCGCCCGTG
CCAACGACCTGCTGGGCCGTCCGTACGCGATCAGCGGCCGGGTGGTGCGCGGGCGCCAGC
TCGGCCGTACGCTGGGCTTCCCCACCGCCAACCTGCGGTTCCCGAAGACCCCGGCGCTGT
CGGGCATCTACGCGACCTGGGTGCATGGCGTGTTCGACCAGCCGTGGCCGTCGGTGTCCA
GCTTCGGCACCCGCCCGACGGTGGAGGGCGTGGAGCCGCTGCTGGAAGCCCACCTGTTCG
ATTTCCAGGGCGACCTGTACGGGCGCCACATCGACGTGGAGTTCGTCGCCAAGCTGCGCG
ACGAAGAGAAATTCAATGATCTGGCGGCCCTGACCGACCAGATGCACCGCGACGCCGAAC
AGGCGCGCGCCATCCTTTCCGAACATAGATTGCGAGCCACTGCGTGAGCCAGGACTACAA
GACCACCCTGAACCTGCCAGCCACCGAATTCCCGATGCGCGGCGACCTGCCCAAGCGCGA
GCCGGGCATTCTGGCGCGGTGGGAAGAGCAGGGGCTCTACCAGCAGCTGCGCGACAACGC
CGCCGGCCGCCCGCTGTTCGTGCTGCACGACGGCCCGCCGTACGCCAACGGCCGCATCCA
CCTGGGCCACGCGGTCAACAAGATCCTGAAGGACATCATCGTCAAGTCGCGCTATCTGGC
CGGCTTCGATGCGCCCTACGTGCCGGGCTGGGACTGCCATGGCCTGCCGATCGAGATCGC
GGTGGAAAAGAAGTGGGGCAAGGTCGGCACCAAGCTCGACGCCGTTGAATTCCGCCAGAA
GTGCCGCGAGTTCGCCGAAGAGCAGATCAACATCCAGCGCGTGGACTTCAAGCGCCTGGG
CGTGACCGGTGACTGGGACAACCCGTACAAGACCCTGAGCTTCGACTTCGAAGCCAACGA
GATCCGTGCGCTGTCCAAGGTCGTGGCCAACGGCCACCTGGTGCGTGGCGCCAAGCCGGT
GTACTGGTGCTTCGACTGTGGCTCGGCGCTGGCCGAGGCCGAGATCGAGTACCAGGAAAA
GGAATCGCCGGCGATCGACGTGGCCTACGCCGCACGCGATGCGCAGGCCATCGGCCAGGC
GTTCGGCGTGAGCGTGCCGGCCGACGTGGAAGTGGCCGTACCGATCTGGACCACCACCCC
GTGGACGCTGCCGGCCTCGCTGGCGGTGTCGCTGGGCGCGGAGATCACCTACGTGCTGGC
CGAAGGCCCGGCGCACAACGGCAAGCGCCGTTGGCTGGTGCTGGCTGCGGCGTTGGCCGA
GCGCGCGCTGCAGCGCTATGGCGTCGAAAACGTGGTGCTGCACGGTGAAACCACCGGTGC
GGCGCTGGAAAACCAGCTGCTGGCGCATCCGTTCTACCCGGAGCGCGAGATCCTGGTGCT
CAACGGCGACCATGTGTCCGACGAGGACGGTACCGGTGCGGTGCACACCGCCCCCGGCCA
CGGCCAGGAAGACTTCGTGGTCAGCCAGAAGTACGGCCTGCTGGACAAGTACAACGCCGG
CCAGATCACCCCGATCGACGGCCGTGGCGTATACCTGGAATCGACCCCGCCGGCCGGTGA
CGTGGTGCTGGCTGGCCAACATCTATGGCAGGCGCAGGAGGCCATCGTCGGCGTGCTGCG
TGACAACGGTGCGCTGCTGGCCTTCCATCCGATCCGCCACAGCTACCCGCACTGCTGGCG
TCACAAGAAGCCGGTGGTGTTCCGCGCCACCCCGCAGTGGTTCATCTCGATGGACAAGGC
CAACCTGCGCAACGATGCGCTGGCCGCCATCGACACCGTCGGCTGGTTCCCGAGCTGGGG
CAAGGCGCGCATCCAGAGCATGGTCGACGGTCGCCCGGACTGGACCATCTCGCGCCAGCG
CACCTGGGGCGTGCCGATCGCACTGTTCACCCACCGGCAGACCGGCGAGATCCATCCGCG
TTCGGTGGAGCTGATGCAGCAGGTCGCCGACCGCGTCGAAGCCGAGGGCATCGACGTGTG
GTACTCGCTGGATGCCGCCGAACTGCTGGGCGCTGAAGCCGCCGACTACGAGAAGGTCAC
CGACATCCTCGACGTCTGGTTCGATTCGGGCGTGACCCATGAGGGCGTGCTTGCCGCGCG
TGGCTTCGGCAAGCCGGCCGACCTGTACCTGGAAGGTTCCGACCAGCATCGCGGCTGGTT
CCAGTCCTCGCTGCTGACCGGCGTGGCGATCGACAAGCGCGCGCCGTACAAGCAGTGCCT
GACCCACGGCTTCACCGTGGACGAGCAGGGCCGCAAGATGTCCAAGTCGCTGGGCAACGG
CATTGAGCCGCAGGACATCATGAACAAGCTGGGCGCGGACATCCTGCGCCTGTGGATCGC
CTCGGCCGACTACAGCAACGAGATGTCGCTGTCGCAGGAGATCCTCAAGCGTAATGCCGA
TGCCTACCGCCGCCTGCGCAACACCGCACGCTTCCTGCTCGGCAACCTGGACGGTTTCGA
TCCGGCCCAGCACCTGCGTCCGCTCGACCAGATGGTCGCGCTGGACCGCTGGATCGTGCA
TCGCGCGTGGGAGCTGCAGGAGAAGATCAAGGCGGCCTACGACGGCTACAACATGGCCGA
GATCGTGCAGCTGCTGCTGAACTTCTGCAGCGTGGACCTGGGCTCGCTGTACCTGGACGT
GACCAAGGACCGCCTGTACACGATGCCGACCGATTCGCACGGTCGCCGTTCGGCACAGAG
CGCGATGTACCACATCGCCGAAGCGTTCACCCGCTGGGTTGCGCCGATCCTGACCTTCAC
CGCCGACGAGCTGTGGGGCTACCTGCCGGGCGAGCATGCCGGCCATGTGCTGTTCACCAC
CTGGTACGACGGCCTGGCGCCGCTGCCGGCCGATGCCCAGCTCAACGCCACCGACTTCGA
CCAGTTGCTGGCTGTGCGCGAGCAGGTGGCCAAGGTGCTCGAGCCGATGCGTGCCAACGG
CGCCATCGGTGCCGCGCTGGAAGCGGAGATCACCATTGCCGCCAACGAGGAGCAGGCCGC
GAAGTGGCAGCCGCTGGCCGATGAACTGCGCTTCCTGTTCATCAGTGGCGACGTGCAGGT
GCGCCCGGCGACCACCGACGAGGTGTTCGTCAGCGCCCAGCCGACCACCAAGGCCAAGTG
CGTGCGCTGCTGGCACCACCGCGCCGACGTCGGCAGCAACGCCGATCATCCGGAACTGTG
CGGCCGTTGCGTGAGCAACGTGACCGGCGCCGGCGAAGTGCGGAGCTGGTTCTGATGGCC
GCGCCCCGTCCGCATCCGAACGCCCTGGTCTGGCTGCTGCTGTCGGCCGCCATCATCGGC
CTGGACCAGTGGTCCAAGGCCTGGGTGCTGTCGAGCCTGCCGGAGTTCCAGCCGGTGGTG
GTCATTGACGGCTTCTGGAACTGGTACCGCACCTACAACACCGGCGCGGCATTCAGTTTC
CTGAGCGACGCCGGTGGCTGGCAGAAGTACTTCTTCACCGCACTGGCGATCGCCATCAGC
GGCCTGATGGCGTGGTGGCTGCGCGGCACCGCGCGCGGCAACTGGAAGGCCGCGGTGCCG
TATGCGCTCATCATCGGCGGCGCCATCGGCAACGTGATCGACCGCCAGGTGCACGGCCAT
GTGGTCGATTTCATCCAGTGGTACGTGGGCAGCTACACCTGGCCCTCGTTCAACATCGCC
GACTCGGCCATCGTGGTGGGTGCCATCGGCATCGCCCTGTTTGGCCTGTTCGACGGCAAG
TCCGCCAAAAAGGCGGATAATGCCAATCCGAAACCGTAAGCCGGCCGCTGCCGGGAGATT
GAACTGATGGATGTGCTGCTCGCCAACCCGCGTGGTTTCTGTGCCGGTGTCGATCGTGCG
ATCGAGATCGTCAAGCGCGCGATCGAAACGCTGGGCGCGCCCATCTATGTTCGCCATGAA
GTGGTGCACAACCGCTTTGTGGTCGACGACCTGAAGCAGCGCGGGGCGATCTTCGTCGAG
GAACTCGACGAAGTGCCGGACAACAACACGGTGATCTTCAGCGCCCATGGCGTGTCCCAG
GCCGTGCGCCAGGAAGCCGAGCGCCGCGGCCTGAAGGTGTTCGACGCCACCTGCCCGCTG
GTGACCAAGGTCCACTTCGAAGTCGCCCGCCACTGCCGTGCCGGCCGTGACGTGGTGCTG
ATCGGCCACGCCGGTCACCCGGAGGTGGAAGGCACCATGGGCCAGTGGAACCGCGAAGCC
GGCACCGGCCAGATCTACCTGGTGGAAGACGTGGAGCAGGTTGCCACGCTGCAGATCAAC
CAGCCGGAAAACTTCGCCTACACCACCCAGACCACGCTGTCGGTGGATGACACGCGCGGC
ATCATCGATGCGCTGCGCGAGCGTTTCCCGGCGATGCAGGGCCCGAAGAACGACGACATC
TGCTACGCCACGCAGAACCGCCAGGATGCCGTGCGCGATCTGGCCAAGCGCTGCGACCTG
GTGCTGGTGGTCGGTTCGCCGAACAGCTCCAACTCCAACCGCTTGAGCGAGCTGGCCCGC
CGTGAGGGCGTGGAGTCGTACCTGATCGACGGCGCGCACGAGATCGACCCGGCATGGGTG
GCAGGCAAGCAGCACATCGGCGTGACCGCCGGCGCCTCTGCACCGCAGGTGCTGGTCGAT
GGCGTGCTGGCGCGCCTGGCCGAACTGGGCGCCACCGGCGTGGGCGAGCTGGACGGCGAA
CCGGAATCGATGGTGTTCGCGCTGCCGAAGGAACTGCGCCTGCGCCTGGTCGACTGACCG
GGAAGCGCCTCATCCACGCATGGCGTGGATCTACTGGAACTGCTCTGGTGGGTGCGAACC
GGCACATGGTGGGTGCGAGCCGGCACAAGGTGGGTGCGAACCTTGGTTCGCACGCTTTTT
CGCACGCAAGGATGGGCGGCCCGCCCATGACCTTTGGCCATGGGGCAGGGCACGTTACAG
GCCTAGCATCGGAAGATTCTCCGCTGTTGGAACCTGCCCGATGAAGACCCGAGCCTTGGC
GATGTCGTTGCTGTTCGCGCTGGCGGCCACGCCTGCACTGGCGCAGACCTCGCCACCGGC
GAACGCTGAGGCCCCCGGCCTGCTGCGCATCGATGTCGACGCGCGCGATCTGGCCCGGCG
CATCTTCAAGGTGACCGCTACGGTGCCGGCCAAGCCCGGCCCGGTGACCCTGCTGTACCC
GCAGTGGATTCCCGGCAACCATTCGCCCACCGGCCCGATCGACAAGTTGGCCGGCCTGCG
CGTGACCGCCAACGGCAAGCCGCTGGCCTGGCAGCGTGACCAGTTCAACGTCTATGCGTT
CAAGGTGAACGTGCCCGAGGGCGTGAGCGAGATCGTCGCCCACTTCGACTTCCTGTCCTC
GCAGGGCGGCAGCCAGGGCCGGGTGGTGATGACCCCGGAAATGCTCAACCTGCAGTGGAA
CGCCAATTCGCTGTATCCGGCCGGCGTCGATGCGCGCGACCTGCAGGCGCAGGCCAGCGT
GACCCTGCCCAAGGGCTGGTCGTTCGCAACCGCGCTGGAAACCGCGCGGCGCGACGGTGA
CACCGTGGTGTTCAAGCCGATCTCGTATGACCATCTGGTCGATTCGCCCTTGTTCGCCGG
CGAGCACTACCAGCGCATCGATCTCGACCCGGGCGCGAAGGTGCCGGTGCACCTCAATGT
GTTTGCCGACGACGCCAAGTCGCTGAAGCCGAGCGAGGCACAGATCACCATGCATCGCGC
GCTGGTGCAGCAGGCCGACAAGCTTTACGGTGCGCGCCACTACAACCACTATGAGTTCCT
GCTGGCATTGACCGACCGCCTCGGTGGCATCGGCCTGGAGCATCACCGTTCCAGCGAGAA
CAGCGCTGACCCGGGCTACTTCACCGAGTGGGACAGCAACGCGTGGATGCGCGATCTGTT
GCCGCACGAGTACACCCATTCCTGGAACGGCAAGTACCGTCGCGGCGCCGACCTGGCCAC
CGCCAACTTCAACGTGCCGATGGGCGACAGCCTGCTGTGGGTGTACGAGGGCCAGACCCA
GTTCTGGGGCCAGGTGCTGGCGGCGCGTTCGGGGCTGTGGTCGACCGCGCAGGCGCGCGA
CATGCTGGCCAATGTGGCCGCGACCTACGACCGTGGCCGACCGGGCCTGGCCTGGCGGCC
GCTGCAGGACACTACCAACGATCCGACCATCGCCCAGCGCCGCACGCTGCCCTACCGCAA
CTACCAGATGAGCGAGGACTACTACTCCGGCGGCCAGATGCTGTGGCTGGAAGTGGAGGG
CAAGCTGCGCGAACTGAGCGGCAACCGCCGCAGCCTGGACGACTTCGCGCGTGCGTTCTT
CGGCGTCGGCAATGGCGACTGGGACGTCAACCCGTACACCTTCGATGATGTGGTCGCGAC
CTTGAACGGCATCGCGCCGTACGACTGGGCGACGTTCCTGCGCGGGCGCCTGGACGGCCA
CGGTTCGTTGACCGGCGGCCTGGAACTGGCTGGCTGGAAGCTGGTTTACCGCGATACCCC
GAACGACGCCTACAAGGCGCAGGAAAAACGCGCCAAGGCGGCACTGCTCGCCTATTCGCT
GGGCGCGACCGTACTCGACAGCGGTACGGTCGGCGATGTGATCTGGGACAGCCCGGCGTT
CAACGCCGGTCTTGCACCGGGCATGAAGGTGATCGCGGTTGGCGGCCGTGAGTACAGCAG
CCAGCGCTTGAAGGACGCGGTGGCTGCGGCAGCGAAGGACAAGGCGCCGATCGTGCTGCT
GGTGAAGCAGTTCGACCGCATCGAAACGATGAGCATCGCCTACCACGGTGGCCTGCAGTA
CCCGGTGCTGGAGCGTATCGCCGGCAAGCCTGACCGCCTCGCAGAATTGTGGAAGGCGCG
ATGAAGCCGCGCGCCCGCGATGGCGTGATCCTGCTGATGGCGATCCTGGCCATCATCGGT
GCGTTCCTGCACGGTGACGGGCGCTGGCTGCACTGGCTGGCCAAGCCGACCACCACGCTG
CTGATCGCTGCCATCGTCTGGCGCGTGCATGATCCCGCGCAGCCGTTCTATCGACGCGCG
GTGTTGGCCGGCATGCTGCTGTCGTACGTGGGTGACATCGCGTTGATGCTGCCGATGGAT
GCGTTCGTGCCGGGCCTGGTCGCGTTCCTGCTGGCCCACCTCTGCTACATCGTGGCCTTC
CGCGACGGCCTGCGTGCGGGGCGTGGGCTGTTGGCGGCCAGCGTCCTGCTGGCGACGTTT
GCCGTGCTCAACGTACTTGGCCTGTGGCCGCACCTGCCCGCACCGATGCGCATTCCGGTG
CTGGCGTATGTGGTGGTGCTGGCCTCGATGGCAGTGCTGGCACTGGCACGCCAGTGGCGC
CGGCCACAGCCCGCTGCCGTGGAAGCCAGCAGCGCGCGCTGGGCTGCCGCCGGTGCGCTG
CTGTTCGTCGCCAGCGATTCACTGCTGGCCTGGGACCGCTTCGCCGGCGGTCTGCCGCTG
GCCAGCGTGCTGGTGCTGTCCACGTACTACGGCGCGCAGTACGCCATCGCCCGCTCGGTG
AAATAGAAAAAGGGGACGGAGGGGATTAAGTCGCAATCCGCACCAAGGCACATGCGACTT
AATCCCCTCCGTCCCCTTTTTTTGTGGCCTATCGGCGGTTCACGCCGCGCAGGGTGCCCT
GCGCATCGAACTGCAGGCGCACGGATTCGCGGTCACCGGCGACGTCATCCGGCAGCCACA
CCAGCTTGCCGCCTTTGCGCACGATCACGTAGACGTGGCCGACTTCGGATGCGGGGTTCT
GCAGCGCGTCGCGTTGTTCCTGCAGTGCCTGCGCCACGCGCGGCACGGCCTCGAAATCGA
TGCTGGCCAGGGGTGTGCTGCTGCGCTGCAGGCTGATGGTCGGCGCGAACTGCTGCGGGT
TCACCGGATTGCCCTTGCGCCACTGGCCACGTTCGAAGTGGTAGCTGTCGACGTGGCCCG
GCTGTTGCGGGTCAACCAGATCGAGGTTGATGCGGCCATCGTCGTAGAAGTGGATGCTAT
GGAAGACCGTCAGCCTCTGGCCGGCCAGTGCCGGCAGCTGCTCCAGTGCCTGGCGCGCAG
CCTGCAGGTAGTCCGCATCGAACAGGCGATTGTTGCGCTCGGGTGCCGCAGCGGTACTCG
CCGCGGGGAAGGCGGCCGGGGACGGCACAAGCGATACAGGTTGTTCGCGCGGCGACTGTG
ACGAGACGGAGAGTGGCAACCGGTCCGGCTGTACCGAATGCCCCAGCGTTTCGCTGATGG
TCTGCAGGGCGCCGCCGGCAACGGCCACGCCCGCCAGAACCAGCAGCAGTACCAGGAACA
CGGTGTGGGTGGAGGGCGGCTGTTTCATACGCCCTCCAGGCGCACGTTGCCACGGTCATC
CGGGTCGTACAGCAGGGTCACGTTTTCGCGCGGGATGTTGGCTAGATCGATCAGCGGGAT
GAAGCGGCGCACGCTCACCTGCTGTACGCGGCCGTCACGATCGGTGTACTCCAGCTGGAA
CTCCACCTGCGGCTGTTCGTTGAGGTAGGTGCCGGTCTGACGCACTTTCAGCACCCTGGC
CTCCACGCCGATGCCGCTGTACTTCAACGCGTCGCCGCGCGCATCAGCCTGCAGCAGGCG
GCCAAGCAGGCGCAGCCCCAACATGTACCCACACAGCACCAGCGGGCACACCAGCAGCGG
GTGGCCGAAGGACAGGAAGGTCCAGCCAAGGCCCTCGCTCTGCAGCCGGTAGGCCACCAC
ATAGGCAGCGGCTACCAGGACGATGCAGAGCGCTGCGCCGATGCTTCGCCGCCACAGGCT
GGCGACATCCAGTTCGGGCTGGGCACCGTCCAGTACCACGTTCGGGAACGCGCCCGGCAC
CTGGCTCAGGCGTGCATCGACGTGCCTGCCGACGCCGAAGCGCTGCAGTTGCGGCTTGCT
GTCGACCACCAGCAGCTGTTCGCGGATCGGCGTGCCGGACAGGTTCTTGAAGGACAGCTG
CAGTTTCCATTGCGCGAAGCCACGCACCTGTACGCCGGTCTGTTCAGCGTGTTCGATCAG
CGCATCGCGCGGTTCGCCATCGGCGAGGATCGAGCGGACGCGATGCAGGGCGCGCGGTGG
GCCGAGCAGCAGGAAATGCAGGAACGCGAACAGCAGAGAGAGCCATGCAGCCAGCGACAG
CACAAGCAGCAGCAGGGACAGCCATGGCGCGCTGCGATCAGCCAGCGCCACCGGCCAGGA
GGTTCCGAAATAGAGGATGCAGGGGAAGGGCAACGCGAAGAACAGCAGGAACGCGCCCCA
GAACCAGAGATAGGCTCTCATGGGGAAGGTGGCAGACCGGTGGAACAGGCCGCGTAGCGT
ACTACGCTCAGCGGAACTGCAGGGTAAGCAGGTAGTAGCGACCCAGTGGATCGTCCAGCC
CCGGCATCTGCCCACCATTGCCGACCAGGTAGTTCACCGGTTGCGCATCAAGCACGTTGT
GCACGTCCAGCGCCGCGATGACGCGTGTGCCCAGGCGGCGCGCCAGGTGCAGGTTCCAGC
GCAGCTGGCGCGGATTCATGCAGTGGTTCTGTTCGATCTGCCGCTGCGGGCACTCGGCGC
CGGGCAGCCATGCGCGGGTGCGGCCCACCTGGTTGCCGCGCAGGGCGATGTCCCAGTTGC
TGTTCTGCCATTGCACGTTGAGGACCGCGGCCATCTCGGGCGTGACATGCCCGCGCAGGT
CGATCGCCGGCTCGTGGTCCCGACGGCGGCGCAGCTCCTGCTGCTTCAGCGCGTCCAGCG
AGAACAACCACTGGCCGGTGCTGCCGGTGTCGACCCGGTATTCGCCTCGCAGCACCCAGT
TGCGGGAAGTGGTGCGGCCGATATTGTCGAACGACAGGCGGAGGCTGCTCAGGTTGCCAT
CCTCATCCAGCTGCCAGGTGTCACGGTTCCACACGGCATCGGCCGGCTGCAGCGCGAGGA
TCTCGTTACGCAGCTCGACGATGTTGTGGGTCAGCGAAAGCGAGAACGCATCGCTGGGTG
ACCAGGTCGCCGCCAGCGAATGGCTGCGTGAGCTCTCGGCCTTGAGCGCGTTGTTCTCCT
CCACATCCGCAGTGACCACGCAGCGGCCGTCCGGCTCGCTCTGTGCACAAGGTGGCAGTG
CGCTTGAGACGGGCAGGGTAAGGGTGCCGAACTGTCCTGGCGGGCGGCGCTGTTCGAACA
GGCTGGGCGCGCGATAGCCGCGGCCGCTGGCCAGCAGGAACGACCAGTGCGGTGTTGGCG
TCCAGCGCAGGCCGGCACGGGGCGAGAATGCCGTGTAGTCGCCGTCGTAGTCCCAGCGCG
CGGCCAGGTCCATGCGCAGTTCCGACGTGAGTGGCAGGCCCAGTTCCGCATACGCGCCGC
CACTCTGCCGCGACAGGCGCCGCTGCTGCTGTGGCAGCCCCAGTGCCAGATCGCCCTGGC
TCAGCAGGGTGTCCGGGTGCGACGTCCAGCGTTCATGGCGCAGATCGATGCCGGTAGCCA
GCTGCGCATTGCCGCCCCGCATCGGCATCAATGCGCGCTGTATGCCCCACCAGCCCTGCC
ACTGCTCGGTAAGTCCACGGTTGCGGATCGATGGGAACAGCGAAGTGGCTTCATCGGCGG
GCAATGCATCGAAGCCTGGCAGGAACCTGAGCGACTGCGCCGCCTCGATGAACGGTTCGG
CGCGCACGGTGCCCGGCGTGGCCAGGGTGACGTCGCTGCGCTGCGCGCTGATGCCGGCGT
CCCAGCTGTGGCTGCCCTGGTCCCGGCCGATGCCCAGGGTGAGATCGGCGTCGGTGGCAC
GTACCTGGGGACGCACATTGCCGGCTTCGCGCAGGACGCTGTTGAAGGTGTAGCCGTACA
GGCCGAGGGCGACGGCGGTCGGGCCCAGATCGAAACGCTGCCGGTTGTGGCTGGCGCGGG
CTTCGGCATAGACGTAGCGTCCCTGGCCACGCTCATGCCGGTAGCGCAGATAGGCCGAGG
CGGTATCGGAGGCCGGTTGAAGCGAACGAGGGCGCGAACTGTCGAACCAGCAGGCGCCAT
TGCGTCGTTTCAATGGTCCGTCGCAGCGCGTAGCGGGCCAGTAGTCGCCATCGCGGAAGG
CGCCGATCAGGTACTGCGACGTCTCTGCGTGCCAGTCACGCTGGTCCCCCGCCAGGTGAT
CGACGCGATGCAGGTCGATGCCTGCGAACCAGCGGTCGCCGCTCCCGCGCAGGCCTCCGG
TGGCGGCCTGCACGCGGTACTGGCCAGCGTCGCCACGACTGCTCAGACCGGTCTGCAGCG
TTGCCTCCGGGCCGTCGGCCTGGTCGCGGAGGATGATGTTGACGACGCCGGACATGGCAT
CGGCACCGTAGATGGCCGACGCACCGCCGCGCACCAGTTCGATGCGTTCGACAAAGCTGA
GTGGAATGCCGCCCAGGTCGGTGAGCCCGCCCTGTTCCAGGGACACCATCGGATAACGGG
GCAGGCGCCGGCCATTGACCAGGAACAGGGTGGCGCGCGGTCCCATGCCATCCAGGCTGG
TGGTGGCGGCCGCACCGACAGGCAGGTACTGCGAATCGCCACTGCGTGCGCTGCTCATCG
CTGGCAGCCCGTTCATGCCGGGCAGGTGTCGCAGCAGGTCGAACAGGCTGCCGTAGCCAC
TGCGCAGGATATCTGCGCGATCGATTGTGGTCACCGGCAGGGTGGTCTGCACGGAGGTGC
GCGGCAACCGGCTGCCGGTGACATGGATCGGCGCCAGGTCCACCTGGGGGGGCGACTGCG
GGGGCATGCGCGGGCGCGGCGCCACCGTTGCCGGAACCGGCGGCGCGACGGCGGGCGCGA
CGCGGATGCGGCGGACCACGAAGCCACCGGACGGTGTTCGAAGGATGGTCACCGGCATGC
CGGCGACCAGCTGTTTCAGGGCCGATGCTGGATCGGCCTGGCCATGGGTGCCGTTGGCAT
GGAGCCCCGCCAGTTCCCGGGCATCGAACACCAGAGCGATGCCGCTTTGCCGTGCCCATT
GCTGCAATGCCGAGGGCAACGGGCCAGCGTTGATGCGGTAGTCGTGGGTGGCAGCCGGAT
CGCCTGCGAGGGCGGCAGGCGGCGCGGCGACCAGCAGCGCCAGGCACAGCAGGGGGCGGA
GCAGCCCCCACTGCAGCGCGCCTGGTCCTGCCATCACCGCAGGCCTCCTCAGTACGTGCG
GCGCAGTTCCAGCGCGCCATCCGGGCGCGTCTGGCCAGCAATGGACCAGCCAAGTTCCAG
CGCGGACAGCAACTCCTGTGCGTCGCCTGCGCGGAACGTGCCGCTGACTGCCAGATCGGT
GATCTCCGGGTCGGCGATCACCAGCGGTGCATGGCCATAGCGGTTCATGCGTTCGACCAC
GATCGACAGCGGGGTGGCATCGAAGACCAGCTGCCCATGCAGCCAGCCCTCGGCGGCTGC
CGTGGAGGACAGCGCTGGACCGGGCTGGATGCGCCCGGAGGGGAGTACCTGCAGTTGCTG
GCCAGGGGCCAGGGTGTGCTGGGCGGCGCCGTTGCTGACTTCCACCGCACCCTCCAGCAG
CGCGACCTCGACCAGGCCATCGTGCAGGCGCTCGACCTGGAAGGTGGTGCCGATATCGCG
GATGGTGCTGGTGCCGGCGCGCAGCTGCAGTGCTTTGTTCGATGGCGCGACCTGCAACTG
CAGGCGGCCGCGTTCGAGGTCCAGCTCGCGGTGGCGCCAGCCAAAGCGTGCGTGCAGCGT
CGTGCCGGCATCGAGCATGGCTACGCTGCCATCGGGCAGGGTCAGCCGCTGCGCCTGATG
CGTGTTATTGGCAAAGCGCTGCGGGGCTGGGTTGCCATCCACCGCTACCATCCAGCCCAC
GCCGATGGCCAGGCAGATACCAGCGGCCGCGGCCGCAGCAGGCAGCCAGCGGCGTCGGCC
AGGCCGTGCCGCACGCGCCGCAGCCGTCCGCAGCCATGGGTCCGCAGCCAGGCCCTGGCC
CTGCTGGAAAAGATCTTCGGCCTGCGCCCAGGCTTTGACATGGGCAGGGTCTTCAGCCAG
CCAGTCTTCGAACGACTCGCGTTCGGCAGGGGTGCAGTCCGGGGCCTCCAACCGCGCCAC
CCAGGCGCTGGCGCGTGCGAACAGCGAGGCGTCTTCCGTGTGCCGGTGGCTGCTCATTCG
GTATCCCCGTCGTTGTGCAGCGGATCCGGTCCCAACTCCTGGCGCAGGCCCTGCAGGGCG
CGGGCGATGTGTTTTTCCACGGTCTTGGCTGTAATTCCACAGTGCCGCGCGATCTGCGTA
TAGCTCATGCCGGTGATCCGGTTGAGCAGGTACACCTCGCGCGCACGCTCGGGCAATTTG
AAAAGGGCCTGCCGCAGCAGGGACAACATCTGCCCGGACTCTGCCTGGCGCAAGGGGTCC
GGCGACGGGCTGGTGGGCTCGTCGTGACCCTCATGCTCGGCCAGTGACAGGTGCGGTCGC
GACTGCGGCGATCGGCCGCGATCGGCCAGGCGATTGCGCGCGATACGATACAGCAGCAGG
CGCAGTTCGTCGGTGCCGTGCGCGCGATAGCGGATCAGCCGCTCCATGCAGTCCTGCGCG
ATGTCCTCTGCATCCTCCGGCCCGACGCCCCGTGTGCGCAGGAACGCGCACAGTGGCGCG
CGTTCCTCGCGTACGAACGCGATGAAGGCGTCCGCAGGCGCGGGTGGCTCCGGCGCGTGG
TGGATCAGGGGGGACGGAACGGACAGGGCTGGCCTCGGCTGACGTTGACGGGTGCGCCTT
CGAGTTTTACGCGACGATGACCGGATGGGGAAGAGTGTGTGGTGCCCCCTCTCTCATTGT
GAATGCATTCATTTTTTCCGGCCGACCGGGCTGGGGGAGATTCCGGCGCTTTGCCGTTTG
ACTCCTTACCCGCGTGTTGCGGGTGGAGAGAGAGAACGTATGAAGCATTCGAAGTTGAGC
CTGGCCCTGGCCGGGCTGATCGCCGTTGGCGCCATCGCGGCGGCTGATGACGTCATGGCA
ATGAGTTATCACGTGCAGGGGGATCGGATCTTCCTGAGCGGCGGCGTGACCTACGCCGAT
GTGGTGTCGTTGCCCGCGTTGCTGGCCAAGGCACAGGCCGAGGGCCGGCCGATCCGCGAA
GTGGTGCTGCGCACCTCCAATGGTGGCGCGCTGATCGCCGGCGAGTGGCTGCAGGGCGTG
ATCCGCACGTCCGGCCTGAACACCATCGTGTCCGGCCACTGCATTTCGTCCTGCTCGATC
ATGCAGTCCGGTGGCGTCGAACGCTATCTGGCCGGTGATCTGCCGATCGTCGATTCGGTA
CAGATCCACGCGGCCAGCAACAGCGGCAAGGTGATCTACACGCCGTCGCCGCGGATGACC
CAGATCTATACCGGCAACTACGGCGGTGGCATCGATGCCGGGCTGCTGCACAAGGCCATG
TATGAAGTCGTGCAGCCCAACGGCCTGTTGGTGTTCCGCGATCCGGCGCGCACCACGGGT
GCCTCGGTCACTTTCGATCCTGATGGCAGCGGCAGCAAGCTGGAGTCGTTCCCGGGGCAG
GACATCTACAGCAACAGGGTCATCACCGCCAAGGGCTACCGCGATCCGGGCGATACGTTG
AATGTCACCGCCAACGTGAGCGGCGACATCAACCCGGGCTACCTGCGCACCGGTCGCCAA
CTGCAGACCTTCGTCGATGATGACTTCGCGCGCTGGAACACCAACTGGCAGTCCAGCTAC
ATCAACCTGGCGCAGAGCATCTACAACGCCTCCAGCAATGGTCCGCAGGGCATCGGTGCG
AACTCGGTACAGGACTACCAGAACGATCCCACATACAAGGCCCTGCTGCTGTCCAAGCTG
CGCCTGGGCGACCTGGATGTGTCCACGCTGGACAACTCCATGGGCGTGATCCGCGTGACC
AACGGCGCGACATGGCGGACCTCCGCGACCACCGGTGCCGACTTCATGCTGGTCGACAAC
GGCACCATCGCGCTGGAAGGCGGCGCCCTGCGCGCTTCGGAGGTGCGGGTAATGGGCGCA
GGCATGCTGGTCGGCAATGGTGACGTGGCCGGCACCGCTATGGATCTCAGTGCGCTGGCC
AGCGGTACCCGCCCGTCCTGGCGCGAGGACGGCTTCAACCGCCTGCGCGTGTACGGGACC
CTGATGCCGCGCGGCGGCGATCTGGTCACCCATGGCTACGTCAACATCATGCCGGGCGGG
AAGGTGCTGTTCGATGTGACCGAGAACGGCGGGGCGGGCAGTGGCCGCCTGCGCGTAGGC
AGTTTCTTCGACAGCAAGCAGACCGACGGCGCGCTGGTGATCTCCAAAGGGGCCTTCCTC
GAACTGAACGTGGCGCAGGGTTACTACGGCCAGGACTTCCGCCGTGACCTGGTGCAGGGC
CCGATCTACCAGGGCGGCTTCGAAGAGGTCGTGCGCCTGGGTGACACCGGCTACAGCGCC
AGCATCACCGGCGGCGAAGTGTTCCGCCCGCGCCACAACTCGCTGCTGAGCTTCAACGTG
AAGCAGGCCGCAGACGGCCTGTGGCTGACCGCCAACCCGGGTTTCGACCAGCTGGGCCTG
TTCACCAACGGCACTTCCGGCGATGGCTTGGGCCGCGCGCTGGCGACCGCTTCCGATCGC
AGGGATGGTGGCCTGAAGTCGCTGCTCGGCGCCCTGCAGTTCGCCGACCGTGACGTGATC
GCACAGCAGGCCGGTGCCCTGCGCGGTGACGCGCACGCGCCCCTGCGCCTGGCCGACAAC
GCATTGGTGGGCAGCATCGGCAACGTGGTGCAGCAGCACCAGGCCGCGATGCGCAGTGGC
GGTGATGCCGACGGCCTGGCCTCGCAGGCCGCGCAATCGGTGTCGGCGCAGCCGGGCATG
CGCCACGGCAGCCTGTTCAACCAGCTGGCCATGCATCTGGTCGAGCCGGCGGCGGGTGGC
GGTGAAGGCAGTGGCTCTGGTCGCAACCATGGCCTGTGGGCGCGCGGTTTCGCCAGCCAC
GGCCGCATCGATGCCGACGGTGGCGTGGCAGGCTTGAGCCATAACATCGGCGGCATCGTC
GTCGGCGCCGATACTCGCGTTGCCGATGACCGCGTCACCCTGGGCGTCAGCGTGGCCGCG
GCGGATATGTCGACCAAGGGCCGCGACGGCTCCGACTTCAGTGGTGACGTGCGCGCGCTG
GACGTGGGTGGCTACCTGGACGCGACCTATTCGCGCGGCTATCTCTCGGCGGCGGTGCGC
TACACAGACCTGCTTCACGACACCCGCCGCAGCGTCAGCGGTATCGATGGCCTGCAGCAG
CCGCTGCGTGCCAAGTACAGCAACGATGCGATCTCCGCGCGGGTGGAGCATGCGTTCTCA
TTCACCACGGGCAAGGGCCTGGTGATCCAGCCGCTGTTGCCGGTGGTGGACTACGCGCGT
ACCTCGGCCACGCGCTTCAATGAAGGGCAGGGCGCGGGTGCACTGGTCGGTCGCAGCGGC
AGCCTGGAGAGCATCCGCGTGGGCGCCGGCCTGCAGCTGTTCAGGACCTTCGAAGGCAAC
AACGGCGAGCGCATTACCCCGCGTGCCCGCGTGGTCTGGCAGAAGGAACTGGGCGACTCG
CAGGCGCGCTACAGCACCGGCTTCGCCGCAGCACCGGATCTGGTGTTCGGGGCAAGCAGC
CAGGCCGTGGGCGAGCAGGTGCTGGCCTGGAACCTGGGCGTGACCAGCCGCGCCAGCGAA
CGCCTGTCGATCATGGCCGACTACGTGGGCGAGCGTCGTGACGGGCAGATCCAGAACGGC
GTGATGCTGGGGCTGGGTTACAAGTTCTGAGTGGCACAGGGCACCGGCGATGTTCGCATC
GCCGGTGCCATCCCCACGGACGCGCGGCTGCGGTATGGTCGGCATGGCATTCCATCCAGG
TTCTTCCATGCAGATCGCCGTCTTCAGCGCCCGACCCTACGACCGTCGCTTCCTGGACGA
AGCCAACCTGCGTGAGGCGGCGGGGCAGGGTTACACGTTCATCTACTTCGATGCCGCGCT
GGATGTGCATACCGCAGCGCTGGCACAGGACTGCGCCGCGGTCTGCGTGTTCGTCAACGA
TCGGCTGGATGCGCAGGTGCTGCGCGCGCTGCACGCGTTGGGCGTGCGTGCGGTGCTGTT
GCGCTGTGCGGGCTTCAACAATGTGGACCTGGCCGCTGCGAAAGCGCTGGACCTGTTCGT
CGCGCGGGTGCCGGCGTACTCGCCCGAAGCCGTGGCCGAGCATGCACTGGCGCTGGTGAT
GACCCTCAACCGCCAGACCCATCGTGCCTACAACCGCGTGCGCGAAGGCAACTTCATGCT
CGACGGCCTGCTTGGACGGACCCTGCATGGCCGCACGGTCGGTATCGTCGGTACCGGCAA
GATCGGCCTGGCCACCGCGCGCATCTTCAAGGGCATGGGTTGCACGGTGCTGGGGCACGA
CCCGTACCCGTCGCCGGCCTTCGCAGGTATCGGCGAGATGGTGGCGCTGGATGAACTGCT
GGCGCGCGCTGACATCGTCTCGCTGCACTGCCCGCTGACGCCCGATACCCAGCACCTGAT
CAATGACGCCTCGCTGGCGCGGATGAAGCCGGGCGCGATGCTGGTCAACACCTCGCGCGG
CGGATTGGTGGATACCCATGCAGTGATCCGCGGGCTGAAGTCGCGCCGGCTCGGCCACCT
GGCCATCGACGTGTACGAGCAGGAAAGCGCGCTGTTCTTCCAGGACCTGTCCGGCGAGAT
CATCGACGACGAGGCCTTCCAGCGCCTGATGACCTTCCCCAACGTGCTGGTGACCGGCCA
CCAGGGCTTCTTCACCGTGGAGGCGCTGCAGGAGATCTCGGCGATCACGCTGGGGAACCT
GCAGGATTTCGCGGCTGGGCGGGTGTGTGCCAACCGGGTAGAGGCGGACTGAGCCGGGTG
GATTGACCGCCGGGGCGCCCAGCCCGTAAAATCGCGGGCTCCGCCGGAATAGCTCAGTTG
GTAGAGCGGCGCATTCGTAATGCGTAGGTCGTAGGTTCGATTCCTATTTCCGGCACCAGT
TTCAAGGTTGCAAAAAGCAGTAAAATCAAGGGGTTGGCCGGGTATCCGTCCAGCCCCTTT
TTCTTGCCACCCCCAGTCCACCCCGGGAAAAACAGGGATTTCCAGGGATCGTTTTTCCCC
ACTTTTTCCCCAGCCCATGAACGGAATGCTGCACATCTTGCGCACCATGTTCCCCGACAA
GCCGCTCTTGTCGGTCGAAGACGTGGCGCGCGTGCTCAACCGAACGGGGGCCGGCGGCTA
CGAGCAAACCCGCGAGCAACTGGCGGCCGGCGTCATCGTTCCCGGCCTGCGCAAACTGGG
CGGTAGTTGGCTGGTGCCGGTGACCGCGCTCGCCGAGGCGCTCGACGGGCTCACAGACAC
CGACGCGGCCGGGCAGGCCACCCCAAAGGCCCACCCAGCCCGGCACACGGTCACCCGTGC
CAACCCCATCGTGCCGCGCAAGGGGGGGCGGGTTCCTGACCGGGCCAAGCACATGGCACT
GGCCGACATGACGTCCCTGGCTTTTGCGTTGGCCACCTTCGATGCAGCGGAGTTTTGGGG
CGAGGTGCTGGCCGTGCTGGGGCAGCCCTTGCCGCGCCCTGCGCTGACCGCAACGCCCGC
CGACTGCTTCGCCGAGCTTCAGCCCTGGGTGCGGCAGAACGGGCGTTTGGTGGGCCATGT
GCAACTGCTGCCCATCGAGGAGCGCGACAGGGCCCTGGCAGAGGGCGAAATCTGGGAGGC
CCCCCTGGCCGAGGCGCTGCTGGAGCCTTGGACCAGCGTTGCGGCGCGCGAGCCATTCGA
TGACGCGATGGAGGCGGCTCAGTCCGCGTTCCAGGCGGCGTGGAGGGAGGTCCGCAACCA
AGCCCGTGCTCAAGGCTTGGACGACGGTCTGCCGCCCGCGGCGGACCCAATCACTCGCAC
GCCGTTCCGCTTCTAAGCATCTACAGTCCCCACCGATCCTAGTGGTTGCCCCGTATGTCG
TTTGATTCGAAAGCAAAGACCGAAGCGGCGCTGATCCGTCGCTATGCTGACCGCTACGGG
CACGTGGATGACACGTTCGCGGGCGGGTGGGGGGTAACCTGGGGAAAGTTGCTGCGCGCT
CTGGACAAAGAGCTGGCCGATGAGAAGAAGCAACGCCAGGAACTGGGGGCTGGCAAGCGG
GAGGCGGTGTGGATGGACACATGGACCGCAGCCGAGGCCGCGGGCCTGCTGAACATGACT
TACGAAGCCTTCAACGCGTGGGCTCGCAAGGTGGGCGTGGTGGTGGACAAGCCGGGGCAG
GCACGCACCCACGCAGCCATATCGTTGGTGGACCTTCTCGACGCCCTCGAGGACGAGAAA
ACGCGTCCGGCAGGGCGCCCATGGCGGGACGCGAGGGAGCCAGGCCATCTCTTGGGGGCC
ACGCGAACGTTGCCGGAAGGCTTGGCGACGTTTCGAGAGCAGCTCAATGGCGACCTCCTG
CTCACGATTGGGGTCGATGAGCGAGGCGAGCGGGTGGTGGCGTCGGTAAGACCTGGTCAA
ACCTTGGGCGCGAAGGATCACATTCGGATGTTCTTCCGAGGCAAGAGCATCGCTGAGGTT
GATCAACACAACTACTTCAAACTCGAGGTCGAGAAGTGCGGACTGGCCGAAGCGTTCGGC
ATGCCTTGGGCACAGCCCGCACTGAAAGGCGCGTTGCTCCAATGCCACAAGGACTGGCTG
GGTGCCGTTTCCGACTTCATGGCGTGGGAGGAATCCCTGGCCATCAAAGACGCATCGGAA
GCCCGGGCTGCATTCGATGCCGAAGAGGACCCGCAGGCCGCGCCAGCCATGGTGCTGAAA
GCGCGCGAAGCAGAGCGAATGAAGGACGCGAAGATGGCGCTCACGGCTCGTAACGAAGCA
AGGGCGGAACTGCTGGACGTCTCGCTTCCGGCCCCTGCCCCGAGCAGAAAGGGAACGCCC
TTTTAGACGGCCCTTCAGGGGCGCAACGCCCCTGTCTCGCCGGCTGCCCGCCGGCTCGGT
CGTGGAGAGATAAAAGCGGGGAGGCAGCGGCTTCCGCCGCCGCCCCAGCGTGGCTGGATG
AATGAGGATTCAGGTCCAAGAGGGGAGGCCCTCTTAGGGCATCGAAGCGCGCGGATCGTG
ACTGGAAAATGGAGCCACACCAGCACGGAGACAGTCATGCAACCGCTCATCCTCTCGCTC
GACCCCTCGCTCTTGAACCAGTTCTCTAACGTGACCTCGCAGGCCCTCGCGGACGCCCTG
GCCGACGTTCTGCCCCACGCGTTGGGCGTGCTTGCCGCCGACACCAGCACGTCGGTCAAC
GTGCCCAACCGCGACCTGCGGGGCGTGCCCTCCGGCCAGGTGCTCACCCTGCAGCTGGCA
ACGCTGGACGCCTTCCTCGACGTCCAAGACGCCGCCAACGGCTAAGCCAGCAGCGCAGCG
GTAGCCCGGGGCCAGGTCTGGCCCAACCCCTCAACCCTTTTCGCGAAACGCGGCCGACCA
GCCGTGCTGGCGGAGCTTTGCCCCAAAAAACTCAAACCTGGAGATTTCCCATGAACGTTG
TTGCTCGCCCCCTCCCTGTTTCGACCAAGCCGAAGAAGCCCGCGAAGAAGCCCAAGCAGA
CCAGGCTTTCGCTCGCCGTCGCCAACAACGTTGGTTACGACCGGGCGCCGGAAGGCATCA
CGACCGAAACCTGGCTCACCCCGCCGGAGATCGTCCACGGCCTGGGTCCGTTTGACCTGG
ATCCCTGCATCCCGCAGCAGGGCATGCCCTGGCGCACGGCCACCCGGATGCTGAAGCCCA
GCGACGACGGGCTCAAGACGCCCTGGCCAAAGTCGGCGTTTGTGTGGATGAATCCGCCCT
ACGGCGGGCACAAGAACAGCCCGACCAGCCAGCACCGCTGGATGGAGAAGGCCGCCGAGC
ATGGCAACGGGATTGCCCTTGTGCTGGCGCGGATGGAAACGAGCTGGATGCAGGAGTCGG
TGCTCAACCACCCCAGCGTTTCAGCGGTGGTGTTCACGAAGGGGCGTCTGTCGTTCTGCC
GCCCGGATGGGACCCTGGGCACGAGTTGCCCGGCGGGATCGGTGTTCATCGGCTACGGTG
CTGCAGCCGCGCGCAGGCTCAAGCGGGGAGTGGAGTCTGGCCTGATTCGCGGAACCTACC
TCGACATGGCCCACGTGAGCCGGGTGGCGGGCGCTGACGTGGGGGCGGCTAACAATGAAT
GAGGTCACTGCGCTTGTGAAGGCCATCCGCGCCATTCCTTCCACTCCTGGCAAGCCGTGG
AATCCGCGGGTTGCATTCGAAACGTTCGTTCAGCACGCACTGATGTCAATGGCACATATC
CACGCAGACACCAAGGGTCACCTCGACACCAAAGTCCTTGCTTTTGGACCCTTGAAAAAA
AATGTCGAAGAAGCGCCTGAAGTGGTAGCAGCCATCAACGCTTACATCAAAGCGGTCTTC
GCAAGCAGGCCGTTTGACGATGTCCTGGGACGGGTCCATGCCGAGCTGCTGGCCAGGAAG
GGTGGAGAAGGGCTGGGTCAGTCTTTCACTCCCGGCGATCTTCTCGATCTGGTTCAAGCC
CTTGCCACCAGGCATCGGCCTGGTGGGAGCGGAGCCAAGGTCTACGACAGCTGTTGCGGC
GCGGGTTCGCTTGCCCTTGCCGCGATCAGGAGTCAACTGAAACACCTTCCAAGCGAAAAA
ATCCTGGTGCTGGCGGGTGACATCGATCCGTTGTGCGCAGCGATGACGGCTTTGCAGATC
CACGCGAATCAAACGTTTCATTTCCTGCCGCTTGGGGCGGTCAAAGTCACGGTGGGGAAC
GAACTGACCGGTCCCAGGCGCCCCGGGTTTTGGTCCCACTTCCACCTCTACGAGTAGAGG
CCGGAGGCCCGCCTTCCCTCTTCAAGACTCGGCGGCGAGCAGCCGCCGGCTCTTGCTCCA
AGCCGCTTTTGCTTTTGCTCTTCAACCCGCAGAAACCGGGTAACAAGTGCTTGTTACCCC
GCTTTCATGAAAGCCGTTCCATACGAAAAATAATCCAACCGTATCGGTTTGTTAGGAAAG
ACTGCTGGTTAACGCTCCTGCTGGTTAACGCCAAAACCGTTAACCAGCATACAAACCAGC
AGCAAAACCCTTGCCACGTAAGGCTTTGAAGGCTCCTGCTGGTTTGCTGGTTAATTTTTT
CACTTTTTCTCTGCAACTATAAAATGTTAAGAGTGAGTGAAAATCTCTCGACCAGATGAG
ACGTTGGCGCGTAGCGTAAACCTGTTTTTTTAACCAGCAAGCCAGCAGCTAGCTTATTTT
TTGAACAAAAACGAGATTAAACAATCACTTGGAAGGTTTTTAGTTGCTGGTTTGGCTGCT
GGTTTAAGAAAAAACAGAAAACCAGCAGGAAAGTTAACCAGCAGCTAAAAAATATTTCTG
GGAAAGGGGCTTGACGGTTTCAAGAAACCTGCTTTCTTGAATGTATTACGGATGCAACAC
GGAGAACCCATGAGCACGCAGCAGAACCAAACCCCACGCAAAGACCCTTTCAATGCCCGC
ATGGAAAGGGCGTTGATTGAGCGGCTGAAAGCCGAAGCCAAACGCTCGGGGATCTCGCCC
AGCGAGAAACTGCGCCGAATCCTGGACAACGCGTTGCCGCACGTCGCCTAACCCCACAAA
CGCGAAACCCCGCCTGGCAGGGCGGGGAGTCGTTGGAGCCAACAACAATGTCTACAAACA
ATCTCGCCCAAGATCCGTCGGTCGTCAACCCCCCAGAGGTTGCTTTTCTCATCGAAAAGC
ACTGGGAGAAAAACCGTCGGGATTACGCCAGCAATCTCAAGGTTGAACAACGCGCCTTGG
ATCGCCACAAGCAAACCAAGCTCAACAAAGGCGAGCTGCGCCCGGAAAGCCTGGACTTCC
TGTTCGCTCGCCACCTCCAGCTGGGGCTCGACGGGCACCTCTGGGCCAGCGTCCGCGACG
AATCCGCGACGCAATCGACGCTGGTCTACCGCTGGAGTGCAAACCACTGGGCGTTGGTTC
ACCGCGGCCTCGGCGACGGCCTGGCGTCCGACTGGCTCGATGCCAATATCCCGGCGAAGG
CCAGCGACAAGCTCGCCTCCAGCTGCTGGGCCTACGCCCGGACGCGGTTGGGTCAGCAGA
GCGCGCTGCCGCAACTGGAACCCAAGCGGGCGGTGGTCCCGTGCGCTGACGCTTACCTGG
AAATCACGGCAGATGGCATTCAAGCGCTGGAGCCCAAGCCGCGCTATGGCATGACCCACG
CCCTGAACATCGCCACGGGCGCCACGCCCGGCCAGCGCTACATCCCCAGCTCGGTGCCCG
CCGACAGCCTGCTGGGCAAGTTCCTGGCCCATGCGCTGCCGGACGAGGGCGTGCGTGCCT
TGGTGCAGGAACAATGCGGCATGACCTTGCTGCCCGGTTCCTACCAGATTGCAGCGTGGT
GGCACGGGGCCGCCGGCAGCGGCAAATCGACGCTCGCCGAATGCGTGGAAGGCGTCCACA
ACAAGGTGGCTCGCTTGGACTTGGCCACCCTGGGGGACACGTTTGCGCTCGAAGGCATCC
TCGGCAGCCAGCTGATCCTGGTGGATGAGGTGGAGTGCGAGAAGTGGAAGGAAGGCACGT
TCAAAACGCTGGTGAGTGGCAACGGGATCGGCATCAACCGAAAACACCTCTCCGTTCTGA
ACTACCACTCCAAGGCCAAGTGGATCATCAGCAGCAACAGCGCGCCGTTCTACCGCGACA
AGTCCGGTGGCGTTGCCCGACGCCTTTCCATCGTGGAGTGGGCCAACGTCATCCCGGAAA
AAGACCGCGTGGAGGACTTCAGTCGTAAGTTGCTGGAGGAAGAAGGCCAACTGTTCCTCG
ATTGGATGCTCGAAGGCGCCCGCCGAGTCGTGGCCCGCGGTCGCTTCATGGCCGACCACG
AGCTCCCGGAGGCTGCGCGTGCTTACAAGCAGGCCGTCATCCACAACGCCGATTCCATCG
CCGCCTGGGCCCATGCCGACCGCGTGCAGTTCGGTGCCGCCGCTGGCAGTGAGCAGTGGC
AAAGCGTCAAGGCCATCCATGCCCGCTATGTGGCCTGGTGCGAGAAGAAGGGCTTTGAAC
CGGAGGAAATCCTCTCGCAGCGCCAGTTCACCCGCGGCTTGAAGACGGCTGGACACCTTC
GTGGGCGCCCGTCGAACCGCCGCATCCATGGAGAGCAAGCGGACTGCTACCTCTGCAGCT
GGAAGGGCGAGCAGACCGACGCCGAACGCGCGCAAGAGCAGGAGCTCAAGCGGCTGGAGG
CCCTGACCCCAGAAGCCCGTCAAGCCGAAACTGAGCAGGTCAAGGCGGCCAACGACGCCC
AGAACGCAGCACTGGCCGCCGCCGCCGAACGGCAAGATGAGCAGGATTTTGCCGAGCTGC
CCGAGGCGATCCAGCACCTGTTCGGCTTTGCCAACACGCCCTACGAGCAGGTCCAGGCCG
AACGCCGCGCAGAGCGGGAGCGCCAAGCCAAGAACGCCGCCGCATGGGAGAGGCAGGATC
GCCGGGAGCGACAGGCGCGCGAGCAACGCAAGGCCGAAGCGGAAAAGAAGAAGGCCGGCT
AACCCAGCAACGCCGGGCATTTCCGGGGCAGGCCTTTACAACCGGCGACGTTGCGCTATT
GCAAAGGGGTATCCAAACCAAAACGGAGCCCCCATGCCATCGCCCAACCACATCCCCGAC
GACGCGTTCCCCGAATCGGCCATCAGCCCGGCCGATCTAGAGAGCCCAGAGACGCCGGAA
GCGGACCCGCAATACTTGCTCGTGCAGAGCGGGTTTGGTCTCCACGTCCGTCTTGGCAAA
GACGGCGACCAGGGATTGCGCAGCGAGGACGAAATCGCCGAGCTGGTGCGGCGAGCGTTG
TATCACCGCAAGAGTCTGACCCTTCATATCGAGTTCTGACCCCATCCACCCACAACCACC
TGTTGAGAGGCGCAGGAGGTTGAAAAAGATTTGAGGCAACCACCCATGTCCAAGTATTCG
GATCTCATCCAAACCACCGCCGAGCGAATGCTCCAACTCATGCAGCAAGGCACCATCCCC
TGGCGCCGCCCATGGAATGATCCCGACGCCCCGCAGAACGGCTCGATCAACGGGCCTTGG
AACCCGACCACGGGCAAGGCTTATCGCGGCAGCAACACACTCATCCTGCGCGGTGCCCAA
CTAACCCATGGCTACCAAGACGACCGCTGGCTGACCTATCGCCAGGCCGAAAGCATTGGC
ACCCAGGTCAAGCGCGGCGAGAAGGGGCAGCGGATCGCCTACTGGGATTTCAGCAAGACG
GGCAAGGCCAAAGACGGGGCCGAGCCGTTGACCGAGGGCGAAGAGAAGAACGGATACCAA
GGGCCATCGGTGTTCGTCGCCACGGTGTTCAATGCCAGCCAAATGGACGGCATGCCCGAG
CCCCCGCCGCCCTTCGTCATGCCCGAGTCGATCCGCCACTTGCGTGTGCGGGAGTTGTTG
GACAAGCACCAGCCAAAACTTCATCACGACGGTGGCAACCGAGCGTTCTACTCCATCGCC
GCGGATTCGATTCACCTGCCGAAGCACCACACTTTCAGAGATGACGTCAGCTATCAGGCC
ACGTTGCTCCACGAGTTGGCCCACTGGACCGGCGCCAAACACCGGCTCGACCGCGACCAG
GCCGGTCGGTTCGGCAGCCAGGACTACGCAAAAGAGGAACTGGTGGCGGAGTTGTCCAGC
CTTTTCATTTCCGAGCGCCTGGGTATTGCCCTGGGCAAGGAGCACGAAGAGCAACACGCC
GCCTACCTGCAGTCCTGGATGAAAGCCCTGGCCGATGACCCCAGGACCCTGTTCCGCGCA
GCCAGCCAAGCGGAGAAGGTCATGACCTTTTTGGACATCCCGGCGTTTGAACGCGAGCCG
CTGCCGCAGGTCAAGAAGGAGCAGGACATGGAGCAGGGGCGAAAGACGGAAGCCGGTCGA
AGGACCCCATCGCGACGCAAGGAACGCCAGGTTGCTTAGCGCAGGTAGGGGGTTGACCTT
TTGAGGTTTCGAGTTAGAAATGAATGTGCTGGGGGAAGACCCGGCTGTGGTCCGATTCCT
CTACTTCTAACTGAGAACTTTTCCAGGGTGAGCGGTTAGAAGGTGGTTGGGTGGTTATCC
TTGCTGTATCGGTGGTTTCCGGTGGTTGCTGTCGCCGGGGTGGAAAGAATGCTTAGTTAA
CCGACCTGAGAAATCACTAACTAGGCACCATGTTTTTTCTTGAGCTTCTTACGCTGGGTT
GAGAGGGGTGGCGAAAGCCGCCCCTTTTCTCTTTGCGGCCCCTTGCGCATCCCCCTTTCT
TTGTTAAGACATGAGTATCACTCACCAAGCGGAGGAACCATGGCTGGCAACGTCTTTTCA
AATCTACTTCGACCCTTCATCCGTCAAAAGGACACGGAACTACCAGGCGTGGCTTCTTCT
GAGCCGCCTGAACCCCCGGTCCGGGAGCGCTTGGATGATTCAAGCCAGCGGCCAGTGGCT
TCGGTGGAGCCGGTAAAAGTTTCACCCGGTGAACGTCCTCAGATGATCCCATCTTCCAAT
CAGACCCGGTCGGGTCAACAGAGCGCTCTGCAGGCCCAAGGGGCGATCCCATCTTCTAGT
CGGACCCGGTTGGGATCGCAGAGTGCGCCCCCATCGTTCAACGATGAGGCAACGGATCGG
TTGGGGAGCACTTTGGCCTTCGCTGGTCTGAAGACGAAGGGTCGCTTCGAGGACGAGGTA
AGGCAGGCCATCGAAGACGGCGCCGATGTGAAAGGGTATCGCGACGCGCGCGGCGATTCC
GCCTTGCATAAATGTCAGGAGCCGTGGCAGATGGAACTGCTTATCTCGGCTGGGGCGGAT
GTTCACGCGTTGGACAAACAAGGGCGTTCGCCTTTTGATCGCCTGTTGAGCACATACCAA
AGGGAACCCGCTTGGTCCGAAAAACCTACTGCGGAAGGTTTGGCGCTGTTGGCGAAGGCC
GGAGCGGATGTCAATGCCCTAAGCCAAGGGCAATCCGCTCTGCATGTTGCTGCGAAGCGA
GGGCTTGAAGGCGATTGCCACATGCTTATCGATGCCGGCGCCGACGTGAATCTGCGGACG
GACGGGGGAGACACCCCGCTCCACCTGGCCAGCGACCCAAGCGTTGTGCTGCGCTTGCTG
GATGCCAAGGCCGATCCCTCCCTGCTGAACTCGAATGGCGAGCCAGCGCTAAAACATGAT
CCTATGCTTTATCGAGAAAGTATTCGGAACCACCGAGACGATTTTTCGCCGCGTGAGCGC
GTCGATGCGGCGACCGACCCGATTTTCCTGGCCGAGACGCCCAGCGAGCTTGTCGCTGCG
TTGGGGCAGGGCGGTAGTGTGAGGGACACCGATGCGCTGGGCCGAACCGCGCTTCATTAC
GTCAAAACGGGGGAGATGGTGCAGGCGTTGGTGTTGGCCGGGGCCCAGGTTGACGCAAAA
GACATGGAGGGAAACATTCCTGCCCATACCGCGGACGAGCGCGCGATGGAAGAGTTGGTC
GATGGGGTGGGGCGAGGCGTTCCCCAGCACCACGTAGAGAACGACAGGGGGGAAACCCCT
TATGCGAGCCGGGATTACTACCACGAGGCTCGGTATTGGGATGCCGAAGCGGAAGAGCAG
GCCGCGGAAAAGGCGGAGCAGACGAAGGAGGAGCAAGACCGCGTGCTCAACATTGTGGCC
CTCGTTGAGGCCGGCGACGCCAAACGTCTGCTGGAGCAGGTGGATCCCAACGAAGAACTG
GTCAGTCGGAACCGAACGTTCAACATCGACGGAGACGAGGGCTGGGCCTACAACAACTAT
GCCGGCTACAGCGTCCTCCATGAAGCGGCGAAGCAGGGAAAGACGGAACTCTGCCGAGAA
CTGGTGTTCGCAGGGGCGGACTGGGACAAGGGGTGTAAGCTCGTCGGCGAGCAAGGCTTT
GACAACCATGTCAACGGCTTTCGAAACGAGCCTGGCATGAAGCCCATCGATTTTGCGAGC
AACCGAGAGACCAAGTCGTTCTTGAACAACGCTGAGAACGAGCTGCGAGCCCACAACCGA
TCCAAGCTCTTGGACGAGCTTCTTCCCGCTGCCAATGCTTGGAAGCCACCGGAAGGCGGG
TTTGGGGCCGACGCCCAACGGCAGGTCGGTGCGGCCATGAAGGCCCATGGGCAGGACGGC
CAAACCCTGGAAGCCCCTCGCTTGCGAGCGCGCTTCTAAGGCCAAGGGAAAGGGCGGCGA
AAGCCGCCTTTTCTTTTCCCGATCCCCTTGCGCAAACCAAACCGTTTGTTATGGGTAGTG
CAACCCATTCAAAAAAGGAGGCCTCATGCGCGCGTTGATTCTTTCTCTGGCCCTTGCCAG
CCTGCTCCCCCTTGCCGCCAGCGCCGCCGAGCCCCGTAGCGATTCGGTCGCCGTTGCCGT
CGGGGTGAATGCCACCGTGATCACGCCGCACACCATCGCAGTAAGGGTCACACACGCCTG
GGAGGCGTCCCCCACGGAAACCGCCACCGGGGTTCAGTCCTTCGAACCCATGGAAGCGCC
GGGCCGTGGCCCATACGCGGCTTACAACTCAATCTTGAAGAAGAACCCCGCAACACGCGA
AAGCGTCACGCTGTGGGTGATTGACGAGGCGCAGCGCTACTACACGCTCCGAGTGACGTA
TGAGCGCGTCCCATGCCGCGACACGCGAAACAACGGTGTGGATGACAGCGTATGTGCGCT
GCGCATCGCTGGCCGCATTCTGCCGTTCTACATGCAGGGCGACGAGCAGGGGGCTTTTGA
GGTGGGGGATCAAGTTTTTCTCCGCTCCGAAGGGACCGCGCAGCCAGTGATTACAGAGCT
TGAGGCAGCTTCCGTATCCGTAGTCATCGGTGCGGGCAGAGAAAATGTAGCCGTTGGAGG
GCAGCGCTGATGGCAATCTATATTATTTTTGTTCCGGTTGGGGTCTTTGTCTGGGACGGC
ATGGGCTCTTTGCCCCGAGAACTTTTTGAGCTTCCTTTTGACAAAGTTGCTCTCATTTCG
GGGGATACAGCGAGACAGATCCTAGATGGCATGGAATGTTCCGGGGTTGCAGGAGCATTG
CCGAATGACGCCCGGTTGCACGCGAAGGTCGAGCTCCCAATGGCTTGGAATCTGAAGCCC
AGCCAGTGGGGCCAGCCTCTCACCTTCCAGGCGCGCCCGCTGAGGAGTCGCGCGGGAGGC
CGCCCATGGTGAGCGCGATCCTTCTGCTGACCCTGCTGAGTCTCATGGTCCTGGTCCCTC
TCTGGACGTTTAAGCGCTTTGGCGATGCCAAGGCAGCTTGGCAACGGGTGAGGGGCGGTG
AGCGAGACGCTCGCACGCACGGCCGCGTCGTGATCCATGGCGGGCTGTTTGGAGTTGGGA
TGGTGGTCATCGCCGCGTTCTTGGCCCAAGCCACCTTCAGCGTCTGGCACCAGCTCGCCA
CCGGGGGAGGCCTGTTTGTCCTCGGCACGGTCGCGGTGCTCTGTCTGCTGGCCTTTTTCT
GGGGCAAGGGGAGGTCGCGCGGATGAGTGCGTTGACGATGCTGGTCCTTTCCATGCTGGT
CCTTGCTGTGTTTCTCTGCTCGGCGGCGTTTCTCTCTTTTATGATCGCGTTGACTTACCC
GACCGTAAAGCAATCGCTGGCCCTATTCTGCGCCGGGAAGCGCGACGCATCGCTCTACGT
GGATTTCGCGATTTTTGGGGGGATCTTCGCGGGTTGCGTCCTCACGCTCGCATTCGGGGC
GGTGGTAATGGCCCTCAACATTTCCAGCGCTGAGGACGCCGCTCTATACGCGGCCACCTT
GCTTAGCGCGGGGCTGGGCTACTGGGTGGGCCGATGAACCGCGAGCCTTCCACCTTGTTT
GCCCCAGGCGTTCTTCCCGGGCCTGACGGCATCGAGCTGCTCCCCATGCCTGCGGAGATC
CAAGCCATCTACGACGCTGCCCAACGCAACACGCCTTTCAGCATGGACGTGGACGACGCC
CTGGCCGCGCACCGCCAAACGTGTGGTGAGCGGGATCAAATCGAGCACGCCCGACGGGTA
GACCCGTCCGATGCCATGCCCATCGACCCGGAGGCTCGTCGCCAAGCCTATGAACGTCAG
CGGCGGTATGCGATTGGCGCCGGCATGACCGCAGGCCTGACGCTTGGGGCCATCGCCCAG
GCGCTTGGTGTGTCACCCTCCGAGATTCAAGGCGACCTGGCGGCGATGGATCGATGAGTC
CGCGCAAAGGCTTCCTCGGCGGCCGCTCCCCGGCCCAGGTTCAATCCTGGCTGGACGAAG
GGGTGAGCCAGCGCGCCCTGGCCCAACGCCTGGGCGTCACCCACCAGGCCGTGAACCGCT
TCGTCCGGCGGCACCGCCTGGCGGGCTCCGGACGGCAGGCGTTCCGGGACCGCCAAGCCC
GCGAGCTCGCTGAGCGTCGCCAGCAGGTGCAGCGGCTGGTCCGAGCCGGGCTGACCTCGG
CCGAGGTGGCCCAGCGCTTGGGCTTGTCGCCGGCCACCATCGGCCTGGACCGCCGAGCCC
TTCGCTTGGGGCGTGTCCTGAAAGGGCCAGAGCACCGCACCTTGCGCGGGCTGGCCCTGG
ACCAGGTTCGGGCTCGCTTGAAGGAGGTCAGCCGGGCTCACCTGGCGCGGGAACTCGGGG
TGAGCAGTTCCGCCGTCTATCGCTACTGCGGGAAGGTGGGCCTCAGCCGTCCGTAGCCGA
GATGCTTCTTGGCCCGCTGGTCGCTAAGTGGCCCAGCATATAGTTCGCGATCAGGCCCCG
ATCACGGGAAGGTTATTTCGATCAATGGCTTAGCCGCCGTTAGGCTTTGGAGCATTGGCC
GAAATGCACCCGCTGAACGATACTTGGAGCCTGTTCGAGGGGATGTATTCGATGCCGCTG
CTCAACTGGTCCGACCGTGACGAGGACCTAACCCGTTCCGCCCTGACGCCTTACCGCCTC
CTGGAGCCGGTGGTCAGCTTGTCCTATGGGGAGGTGGACTCCCCCAACATGCTGATCGAG
GGCGACAACCTGGATGCGTTGAAGGCGTTGCTGCCTTACTACGCTGGCCAGGTTGGTTGC
GTCTACATAGACCCGCCGTTCAATACCGGAGCGATGTTCCCGAAATACGACGACAACTTC
GAGCATTCGATTTGGTTGTCAATGATGTATGCCAGGCTCGAACTCATCCACGAGCTTGTT
TCAGAGAAGGGATCTCTTTTTCTTCATCTGGACGATAACGAGGTTGACTATGCGAAGGTG
ATGCTGGATGAGATTTTTGGCCGGTCCAACTTCGTCAACAGGATAACTATCGCTGCCCGC
TCGCCTTCTGCATTTAGCACTGTCAATCCTGGTGTATTCAAAGCATCGGAATACATTCTT
TGGTATGCGAAGGACAAAGAGAAGTTTGAAGACGTAAGTGCCCGCATTCCACGCGGTGTT
GACTATGCCTACAACCTTTGGCTGGAGAACCGGGATTTGCCTGAGAGTGAATGGAGGTTT
TCGTCTCTTGCCGATAAATATGCTGAGGTGCCGCGGAACGCAAGGATCAAACACCCTAAG
TCTATTCTCCAGCACTTCGACAAGTGGGTTCTGAAGAACTCAAGCCAAGTCTGCCGCTTG
GCATCCATTAGCGACTCCGGTGCGGGTCAGGCAATCGTTGATCTAAAGAAAGAGTCTCTC
ACTCGACCTGGTGAAGTTCTAAAGCTGGAGCGGGGCGAATCGCTCGATACGGTCTACATC
TTGGACGGTCAGCAAATCCTTTTCTACAGCAAGAACGTTGTTGAGATTGATGGAGAGCCT
GTCGCCTCCTCAATGCTTACGAATATCTGGAGTGATATCTCGTGGGAGGGCATTGCTGGC
GAGGGCGGCGTGACATTTAAGAAAGGTAAAAAGCCCGAGCGGCTCCTGCGTCGTTGCATT
GAGTTAACGACTAAACCTGGGGACCTTGTTCTCGATAGTTTTCTTGGAAGCGGGACGACA
GCAGCAGTTGCTTTGAAGCTCAATCGCAGGTTTGTTGGTATTGAGCGAGGTGACCAGGCG
CGAAGCCATTGCCAAGCGAGGCTTGTATCCGTTGTGGAAGGTGAGCAATCAGGTATTTCG
AAAGAAGTCGGTTGGAAAGGTGGCGGTGGCTTTCGCTTCTACAAGCTCGGCGTGCCCGTA
TTCGATGACCAAGGTCACATCCGCGAGGGCATCAAGTTCGAACACTTGGCCGCCCACGTC
TGGTTTGCCGAAACGGGCACCGCACGCTCCACACGTGCCTCGAAGCAACCGTTCCTGGGT
GAGCACCATGGGATCGGCTATTACCTGCTGTTCAATGGCATCTTGGGCGACGAGAGCAAG
ACCGGCGGCAACGTGCTGACCAAGCGGGTGGTGAAAGGCCTGCAGCCATTTGACGGGCCC
AAGGTGATCTACGGCGAGTCCTGCGACTTGCCCAAGGAGCGGCTGGAAGAGCTCCAGATC
ACCTTCAAGCAAACCCCCTACGACATCAAGGCACGCTAAGCATGGCTCTTTCTCTCAAGG
TGTATCAGCAGCGGGCCTTGTGCAGCCTGGCCCAGTTCCTAGAAGACGCCAGGCTGACCG
GCCCCGCATCCGCGTTTGAGAAGAACGTGGATGCCGGTCTGATCGCCCACTACAAGCCCA
TGCCGGGTATGGAAGCCTCGCCCTACGTCTGCCTTCGCATCCCCACTGGCGGCGGCAAAA
CGGTTATGGGCGCGCACATCATCCAGGCGGCAGGCGACGCCTACCTCGAGCGCGAGTTCC
CGCTGGTCATGTGGATGGTGCCCACCACCCAGATCAAGACCCAGACGCTGGAAGCCTTCA
AGAACCCCCGCCACCCCTATCGCCAGGAGCTGGACGAGGCGTTTGGGGGCAAGGTCGCGG
TGTTCGACGTGGAAGACTTCACCCACATCCGCCCTGCTGATCTGGGAACCAAGGTCTGCG
TGGTCATTTCGACGATGGCCGCGCTGCGCGTGGAGAACCAGGAAGGCCGCAAGGTTTACG
AGCACCACGAAGATCTGGAGCCTCACTTCGCCGGCAGCGTGTCCGATTTGCCCTACTTGG
AGCAGAACAAGGCGGGAAAGGCCATCGCGTCCTTTGCCAATCTGCTGAAACTTCACGGTC
CGTTGGTCATCACCGACGAAGCCCACAATGCCAACACGCCCCTGTCCTATCAGGTCTACG
AGCGCCTGGGTGCCAAGGTAGTGGTGGAGCTCACCGCAACCCCGGAAGCCAGTAAAAGCA
ATGTGCTGGTCAGCGTCAGTGCCTTTGAGCTCAAGGGCGCGGACATGATCAAGTTCCCAG
TCGTGCTCAAGGAGCACGTCGGGCAATGGGAAGTCGCCGTGGGCAGCGCTGTGGCCCGCC
GCAACGAGTTGGGCAAGACCGCGCTGGGCGAGCCGGATTACATCCGTCCCATCCTGCTGA
TTCAGGCTGAGAACGCCAAGGGCACTGCCACGGTCGAGGAGGTCAAGAAGCACCTCATCG
ACAACGAGAAGGTGCCCGAGAAGGCGATTGCCATCGCCACGGGCGATCAGCGCGAGATCG
ACGGCGTGGACCTGTTCGCCAAGGATTGCCCCATCGAGGTCATCATCACCAAGCAAGCGC
TCAAGGAAGGGTGGGATTGCTCCTTTGCCTACGTCTTCTGCTCGGTGGCCCAGGTCAAGA
GCGACAAGGACATCCAGCAGCTGCTGGGCCGCGTGCTGCGCATGCCGTATGCCACCCGCC
GCAAGCAGGAGGTCATGAACAAGGCCTACGCCCATGTCACCACTGCGGCGTTCAATCTGG
CTGCCGCAGAGCTCACCAAGTCGCTCATCGACATCGGCTTCAACCCTCTGGAGGCCGTGG
GCGCGGTGCTGCCGGATCCCACACCTGGGCCCGGCTTGGACTTGCGAGGCGGCAAGGTCA
ATCCGGTTCCCGTGACGCCCAAGACCACCATTGCCGTGAGCAAACAACCGGATCTTACTG
GTATCCCTGCTCGGGACCAGACCAGCGTTGTTTTCACTCCGAACGAGGAAGGCAAGGGCG
GCTCGGTGGAGATCACGGGCGAGGTGGACGAGTCCACCGTGGAAGCGATCACCAAGGCTG
TGCCAACCAAGGAGCGGGAGGAGGCCACGGCAACCATCGAGCGCCACCAGATCGCTTCCA
AGGCCGTCAAAGCCCCCAGCCAGAACGGCGCAGTGTTCAGCGTGCCCCGGCTTGGGGTCA
TGGAGCAGGGCGAGCTGGAGTTCGTGGAGAGCGGCGCCACGCCGCCGGGCTTCACCTGGG
ACTTGCTGGCCTATCCCCCGGACTTGACAAGCCTCAAGTTCAATGCAGATAGCAAGACCT
TTGAAGTCGATTTGGTGGAAGAGAAGGTCAGCTACACGCCGATTGATGACGACGTGAACA
CCTACTTGCCAGGCTTCGCCAAGGACCGCACACAGGCGGACCTGGTGGGCTGGCTGGACC
AGAAGATCCGCGATCCAGCGGTCAAGCAGCCCGTGCTGCGGGAGTGGTTGCGCCGGTCCA
TCGGCGGGCTGTCCGAAGATCGCGGCTTCTCGTTATCCCAACTGCTCAATGGCCAGTTCG
TGCTCCGACGGAAGCTCGGCGAGCAGCTTCAGATCGCCAAGGCGGAGGCGCTCAAGGATG
GCTTCCAGCAGGCCTTGTTTGGTGCCGACGCCGACATCGTGGTCAGCGATGAGCCCGATG
CCATGTTCACCTACCCCGCGGACATGACCCAGTATCCGGCGCACTCCTACTACCAAGGCG
GCACGTATCGCTTCCGCAAGCACTACTACCCCTTCGTGGGCGATCTTCAATGGAAGACCG
CCGGGGGCAAGGTGGGGGAGGAGTTTCTCTGCGCCCAGGCCATCGATCAGCTGGATGAGG
TGGCGTTTTGGGTCCGAAACTTGGTGGACAAGAGCCAGTTCTGGATGCCGACGTCCAAGC
AGCGGACCTACCCGGACTTCGTTGCCAAGCTCAAGGACGGTCGCCTGCTGGTCGTCGAAT
ACAAGGGTGGCGACCGTTACACGGCGGACTCCGAAAAGGAGAAACGCATGATCGGGGAGC
TCTGGGCCAGCAAGAGCAAGGGAAGGGGGATCTACCTCATGGCCCAGTTGAAGGATGAGA
AGGGCAACAGCGTGACCGAGCAGCTGAAGGCAGCCATCGGGGAGTGACTTCATAACAGGG
GGAAGGGAATGGCTGTCTATATTTCAGATCTCGATATTCGCAACTTTCGGTCGTGCGTTT
CTACGCAGTTGCAGCTGACCGAGTTCACGCCACTCGTTGGGTTGAACAACTGCGGTAAAA
GCAACTGCCTCACTGCACTTCAATGGTTGGTAAAAGGGGGGCGCTGGAAGGAGGAAGACT
TCCACGATCCACTTCTGCCTATTGAGGTATCTGGCCGTCTCTATGGCATCGTCGAAGAAG
ACCTTGCCATGCTGGACTTGAAGCATCGAACAAGGATCGAGCCGCATGTGCGTGATGGCG
TGCTTCGCATCCGAAAGCATCAGCAAGGGGCTGGCAGTGGCGTTTCACTGACCGTGTTGA
ACTTAGACACGAACGAGTGGGATCCAAATCCGACTGGCATTGATCAGGCCATCTCAGCTC
TTTTCCCGGATCCAATACGGATCGGGGCTATGGAGGATGCGGAAGAGGATGCCAGTAAGG
CAAAGACCAGTACGACGATTGGTAAGCTTTTAATAGACATGGTCGCAGCTATTCAAGAAA
GGCATCAGGCGGATCTATCGCCGCACCTTTTGGCAATCGTTGGAATGCTTTCCGCTGAGG
GTGCAGAACGATTTGAAGAGCTGGGGAGGATTGACGCCTCCATCAATCAAAAAATCGCCG
ATCTGTTCCCTGGGGTGAGCATCAAGCTGGATTTCCCCGTCCCTGTGTTGAACGACCTCA
TCAAGGCGGGAACCGTCAAGGTCTATGAGGGAGACGGAAAGGGCAGGGGATTTGGTTCAT
ACGGGCATGGTGCCCAGCGCGCTATTCAGATGGCAATGGTGCGCCACCTGGCTGACCTCA
AGCGAGGCGTTGCCATAGCCGGTGGAGTGACGCTGCTGCTGATTGATGAGCCCGAGCTGT
TCATGCATCCCTTTGCTGTAGAGCAGGTTCGCGAAGCACTGAGGGCACTTTCCGCGTCGG
GCTATCAGGTGGTCTTTTCGACCCACTCTGCTCAAATGATCCTCGCGCGCGACGCTAAAA
ATGCTTTGTTGATGACGAAGAAGCATCCGCAGGGGACCCAAGCAAGGCCCAGGCTTCAGT
CGGTGGTCGAGCAGTTGGTTGCCGAGCCTACGCATCAGCTCCACCAGATCTTCAGTTTGA
CCAACTCTTCCCAGATGCTCTTCGCTGACAAGGTGGTCTTGACCGAGGGAAAGACAGAGC
TCCGGTTGCTCCCCAGCCTCTTCAATGCAGTCTCCGGCAAGACCATGGGGCAGTCTTCGC
TCGCGATTGTCGCGATGAGCGGCGTCTCGGATACCCAGAAGTCCATGGAGATCCTGGAGG
CGCTGGGCCTTCCAGCATGCGCGATTGTGGACCTTGATTACGCGTTTCGGCAGGCCACCA
AGCACGGTTTCCTTGACCCGAGCGACACTGATATCGCTACATGCCGCTCGATGCTAAGAA
CGATGGCGGACGAGGGTCAGATCACCTTGGACGAAGGGGGACTCCCTAAGAAGGGCCCCC
AGGGCCCGGCCTCGAAGGCTTTCGAGCTTCTAGCGGAAAGAGTAGAAGCATTGCCGCACA
TCCAGGCACTCGTCCGAAAGCTTCGGGACAAATCGATCTGGCTATGGAGCCGGGGTGCCA
TCGAGCCTCATGTTGGGCTGACCGAAAAGAAGGAGCACGCCTGGCTGGCGTTCCAAGTGA
AGGTCGAAAGCGATGGGGTGGATGCAGCATGTGCGGACGCAGCAAGCGTGCGAGAACTCG
TGGAGTGGCTGGCTCGCTAACGTCCGCTAGCACGTTGGCTAGTCCACCGGCCCGGAGCGC
TCGCGGAGCTTCTCGCAAGCGCGCTGGGCGGCATGACCATCGTTAGTCTGGCAGGGCGAA
TGTGAGTTTAGCCAACCCGTGCCGGCATGGCTTGGAGCGTGGCGTTCAGTTCGTTGCCGA
ACGCCACGATGAACTTGCTTTGACGGTTATGTTCTTTTCGCAGCGTCTCCAGCACCCAGC
GGGCGGGATAGGATCTGTCTCCGAAGGTGAACTCGCCGAACTGCAAGCCATGTTCCTTTA
CCTGATCTATCTCAAACTTCGTTTGATAGGAAACTTTGATCAAGGATCGATGCTTGGAAT
GGTTGTTGAGGTCATCGATGTAGACGAAACTTTCGTCCGCAACGAGTTGGCTGTAGACCT
CTTTCAGTGGCTCAGGAAGGCGTCTGTTCACCTCCTTTCGGGTGATGTCTCGCAAGCGCT
GGATACGAGTTTTTTCATCCAAGTCCATTCCTAATGCCCAGTAGGCGAAGTAGGCCAAGT
GGTCGGGGAGAGAGTGAAGGTTCTGGACGCAAGCAAATGCATGGGCGTGGGAAAAGCGAA
AGTGTTCCCAGGCCCCGGGCTCGTCGTCTTCGTCAAATACGCCCAAAAAAACCAACATGG
CCTCATCGCTGGTTCGGCCTTCCATCGGCTTCTTGATGAAATAGTTGGCTTGCCTGTAGT
GGTATTCGCTGAAGTAAATGCGCTCATTGAGTGCCTGTAGGCAAGAACGCACCTTCTCTA
ACTGATCGCGGCCAAAGATTCGTTCGACCTGTCCACGCGTTTCGTCGTTATTCCATCGCT
TCCTAACCTGGTTCATCCATTCACCCTAACTAGCTGGTCACACCTCGTAGTTTATGCCGG
ACACAATGCATCCTGCTTGACCGACCAAGCCGGTTTCCGGATGGGCTTGCTTGCCCTTTG
GCCGCCATGCCGCGCCCGCGAACTCTTCCTTGGCGAGCCAAAGTCGGCGGGAGAGTGCTG
CGGCCTGGTTTCGCGCGCGAGCGTCAATGCTGTGGGCTAGGGCACCGCTGGTGGCACCAC
GACATCAAGGAGCGTGAAGTCCAGGCCCAATGGGACGGCGAAGGTTTGGGCAATGACTTT
CTGACTCTTGCCCAGCGAGTCGCCAGGAGCTTTGACCTCCACGAAGCGGAGCTGCCGTTC
CCTCCACATCGTGATGTCCGGCCAGCCGCGGCGGTATTCGTAGGGGTTAGAGGCGAAAAT
GGTGGCAATGCGGTGAAGCAAATCAGAGCCGGCAACTTCAAACAGTTCCAATAGCATCCA
GCGCTCCAGGCCGGGAAACACATCGAGAACTGACGAGGTGTCGGACGAATGCCCCCACGC
CGTTTGCTCTATGTGTGGACCCCGAGACGCCATTTGGTCAAAGTTAGCCGCCACTTGACC
GGCGGTTGCGCGGGCCAGATTCGTGAGCAACTCGGCAACGGTGTAGGATCGTCCGTAGGA
TGGTTCTGCGGCCAGCGTATAGAGCGCCTCGACGTAGCGCGTGCGCTCGTCGTATCCAAG
GTTCTGGAACGACATGGCTTTGATGAGGGTCAGCAAAAGGCCGCCTTCGCCGCTGAACCC
TCGCCATCCTTGCTGGGCGAAGTGGGACAGGGCCGCCTTTTCGACCGAAAGCGGCTGGCT
CATTTGTGGGCACATCCACTGTTTCGGGCCGGGGCCGCATTTCAGGCGGACCTTCTCGTA
TCCAAACCCCGCCTTTTCGGCATTTCGCTGTCGGACCGTGATCATGTCTCATCTTAGCTC
AGGGGTGACGATTGGAAATGCCTATCCCGACCAGCGCTGAAGGTGTGAGCGCCGCCGGGC
GACGGTTAGCAGGGGGATTGATCATGAGATTGAAAGAAGTTTTGGCTCGTCGCTGCACTA
TTCGCCGTATGCCCACCCGTTATCGCCAAATATGAGGAGGTGAATAAGGCATCCGTCCAA
GTCGGCACCGCGACGCCGCGGGGCAACTCGACGAGTCTCGAATGCAAGGCAGGCAGCCTG
GCGATCGCCCAGCGCTACGGGAGGGGCTCGATGGCCGTTTCGATGACCAGCTAACACGCC
TGAATCCAGTCCACCCGACCGCTAGGGGTCTTCTTCTAAAGCTTTTTGACCAAGAGCGTC
GAGGCCGGACGCACGCTGATCTGCCGCACGAGGCTGGTTTCGGTGGATGGAAGTTGGCCG
AAGGGCGCGTCCTGCGTTGGCCCTGGCTCCGCCGATGGGCTATAACCCTTGCTTGCCCTC
AACGGAGTATTTGCCTTGGCCTTGACCACTCTTCAGTCGATCAACGCAGAAATCAAGCAC
CTCGAAGCCCAAAAGCGGCTGGTTGAGAAGCGCGATGGTGAGGTGCCCAAGGCGATTGCG
GTGCTTCAGAAGTATGCGAAGGTTCTCAGCCCCGCCCAGCGTCGCCAGGTTGCCAAGCTC
ATTGGCGAGGCCATTGACGTCAAGCCGGCGCGTTCCCCGAAACCTTCTGTGGGGCCGCTG
AAGGGCCGAAAGCTCGGCAAAGTCGCCCCCAAGTATCGACTCCCGACGGGAGAGACCTGG
GCAGGCCGAGGGCTGGCACCCAAGGCTTTCACGGCATGGGCCAAGTCGGCCGAAGGCAAG
GCGTGGGCGCAGGCCAACCCTGGGGCCAAGTTCCCGCCCGCCGCTGGCAAGGTGAAGAAG
GCCGCGGCTAAGGGAGCTGCGAAGGTGGGCAAGGTCGCCAAGAAGGCAAAGCCGATTCGG
AAACCTGCCAAGAAGGCCAAGGCGAAGCCGGCAGCTTAATCCCTGCACAAAGACCCTGCG
AATGCCCGTGCCAAGGCGTTGGCCGCTGCACACGTGTTGCTCGAAATGGCCGACGGGACG
CTCTTGCAAGGGGAGGCTGGAACGCGACTGCGCACCGAGTTTGGGCTTCACTGGTCCGCC
TTGACGTGCGTCCAATACTTGTCAGGGAAGGACGCGGTCGCTGCATTGACCGCCCTTCCG
AGCGATGGGAGCGAGCAGGGGCGGACGAAATCGGATCTCCTCCAAGCCGTGGTCATGGCC
CTGGCGGTTGTCCGCGAGGCGCGAGGGAGTGGTTGAGGGAAGGTGTCTGCCAGCAAGCTG
TCCCTGCGCCTTCAAGAGGTGCGAGCCGGCTCAAACGAGGGTTCGTAGAGCTTGATGAGG
TCATACAGGAGCATGCGCAATCCCTGGCGGCAGTCTGGACCACCATCTTCCCACTGCCAG
CCGCTTCTGAACCAAGGCCCGGAACGCTTCAGGGGAGGGAGCTGGTCCCGTTCGCTTGTG
CCTGCACTGGTTGCATCGGGCATGCGCGGCCACCACATTCCCGGATACGTCTCGGCCCCC
ATCCTGCTGGGCGACCAGGTGCTCCGCGGTGCATTGAAAGGCTCGAGCCTTGCTGGGCTT
CAGCCCGAGCTCTGAAGGAGCTGCGAGCCACATCGGCAGGCCGCAGTAGTAGCAGCGGCC
GAACTGGGCATGGAAGGCAGACGTGCGGAGGGATTTGCGGCGTTTGGTCGTCATGGATGG
CTCCGGAATCGAAAAAAGATTCCCGCGCCCCCATTGGGTGGACCTCGGGCACCCGGAGCC
TATTGGCTATGCGGGCACAACACCGACGCTTCTGCGACCGGCGATTGCTTTTTAGCTCAC
TCGTGCCCTCGGTGCAAGCGCTTGGGTTGGCCCCTGCAACTCTTGTTGCCCGATCCTCTT
GCGGAAATAGATTTATCGAGTATTGGTGAAGCAAGCCCAATCCGGGCCACTTTCCCTTTC
CCTAAATCCGAGGAGGATTTTTCATGCGCAAGACCCTTTCTTTTTCTCTGGCCTTGATGG
CCGCGTTTTCTGCCGCTTCGGCCTCCGCCGCCGACGTCACCGAAGACTTGATGATTTCTG
CGACCGTGAACAACGAGTGCAGCCTGCTCGTGACCCAGCTGGGCGGCGGTGAATACAACG
GTTTGGCGTCCGGCACGCAGGGTTATTCCAACGGCGCGTTGCTGGTTCGCTGCAACCAAG
GCACCGCCTTCAGCATCGTGCCCGGCGACGGGTTGAACTACGGCGCCGCGATTGCTCGTC
CCAATCACCGCGCCGTGTCCGATGGGGCCGGAAACTTCGTCGCCTACGGCCTCTTCAAAG
ATCCCGGTGCCAGCCAAGTGTGGGGCAGTGGGGCCGATGCTTGGGAGGGCGTGGGAACCG
GTGAGCAGCAGATGATCGGCATCGGTTATGCCTTCTACGATTTGAACAAGGTGCCCGGTG
GAACCTTCTCCGACACCATCGCCGTAACCCTGACTTATTGATCCTCAACCGTTTCCCTTA
AAGCCCCCGGAAATCCTCGGGGGTTTTCTTTTGGGGGTGGGTTGACAACTTTGAATGTTT
TGGTTGGATCAAAGGAGGTGATCGGTTTGGAGGAGTGATGTTGAAGCGTTTGTTGGCCGT
TTCGTTGTGCTCATTGTTCGCCGTGCCTGCGTGGGCGGGCAACGTGTCGCTATTTCCCAC
AAGCATCGTGGCCCCGGCTGGAGAAAAGGCAGGGGCGTTGACCTTGGAAAACCATGGGGA
AACCCCCGAGCGCTTTCAGGTGACGGTGCTGGACTGGTCCCAAGATCCCAGCGGGCAGGA
CGTGACCGGCCCCGCCAAGGCGGTGATCGCGGCACCGTCCATTGTCGAAATCCCGCCTGG
GTCCCGCCGGGCCGTGCGGTTGGTGCGCACCCAAGGCATCGGCACGCCGGGCTACTACCG
CGTGCTGCTGCGCCAGTTGCCCCAGCCGTCCACGGCGGGCCAGGTGCAGTTGTTGATCCA
CCAGAACCTGCCGGTGGGGTTTGAAGACGCCAAGGCCGGTCCTCCGGTGCTCACGGCCCG
CTTCACCGCCGACGGCCTTCTGCTGACCAACACCGGTTCGACCGCCGCGCGCCTGATCGC
CGTCGGTCCTCAAGGCATGCCGGCATGGCGCGAAGGGGCGTTGGGATGGGTATTGCCGGG
GCAGAGCAAGCACGTGGAGCTCAAGCCTGGTCTCAAGGCGTCCACGCTCTCAATCACGGT
CAACGGGGCTCCCGTCGTCGTCCCCGTGAACTGAGGGCGACACGTGCGGCGGGGAAGCGT
CCTGGGCCTCGCGCTGGCCCTGTCCATTGGCAGCGCGCACGCGGCCATCCCAGACGGGGT
GGAGCCGGTGCTGGCCGCGCCGATCCAGGCCAACGGGCTGCCCGCGAAGGACCCCGTGTT
GCTCTGGCAGCAAAGTGGGGCCTGGGTGGCCGAATCCACGACCTGGCAGCAGCTCGGCGT
GACCCTTCGCCCGGGCGAGGAGGGCCAGGACCTGACCGACCAAGCCTTGGGCGTGACCGT
GGCTTACACCCCCGAGAACGCCACCGTCCAGCTCACCATTCCGGCTGACCGCAAGCCGGC
GCAGCAGCTCAGCCAGCACGGCACTCCGGTTTCTCAGGTGTCGCCCGCCATCGGGGGCGT
CTTGGTCAACTACAACCTCGCCACCCAGATTGCAGGCGGCCAACAAGCCACGTCCTTGGC
ACTGGACGCGCGCACCGGAGGGCGTTGGGGCGCGGTCTCCACCACCGGGCAGCTCAACCA
ATCCCCCAACGGGTTTGGCATGCGCCGCGGCATGACCGCTTGGCAGAAAGACGACCTGCC
GCGCCAACGGACTTGGCAAGCCGGCGATGTCTACGCCACGCCCCGCATCGGCCCCGTGGC
GCTGGGCGGCATTCGACTCGCGAAGGACCCGGCAGCACTGGATCCGCTCACGCCGACGTG
GCCCGTCCCGACCTTGGGGGGCATCGCGTTGGATCCGGGGCAGGTCAAGGTCCTGTCCAA
CCAGGCCGAAATCACACGCCAAGACGTCAAGGCCGGCCCCTTCACCGTGGACGGTCGAAA
CGTGGCCCTGGGGGCCAGCCAAACGGATGTAGTGGTGCGTGACGCCTACGGCCGGGAAAC
TGCCGTTTCCACTGCACGGCTCTACGTGGCCCCAACCCTGCTGCGTCCCGGGCTCTCCGC
GTGGGAAATCGCGGCGGGACAAGTCCGCGAAGACGAAAACCGCTACGGCACGGCCGGCGT
CAGCGCGTCGTGGGCCAAGGGCGTCAACGACCGCTGGACCATCCGAGCCGGTGGTCAGGT
GGACGAGAACGGCAAGGGCAACGTCACCGTGGGTTCCACCTGGGCCCCGGGCACTTGGGG
CGTTTTCGATGGCGAGGTGGGCCGCTCAAGCCAAGGTGGAACGCGCTGGGCGGCCAGCTA
CGACTACCGCGGCCCCAAGCTGGGCGTTCGATTGGAACACGAAGAGAACGAAGGCTTCTG
GCGCCTGCAGAGCACCTACGCCACACCCATTGCCTCGCGCACCCAAGCCTCCGTGTTCTA
CCGCCCGGATCGCCGCTTCACTGTGCGTGGCATCTACAGTGCCATCGACACGGGGCGCTC
CAGCCTGGCCTTCGCTTCCTTGGGCGTGAGCGCGAACCTGGGCACTGCAGGCCAGGTGTC
CGCCAACGTGCTCCGAGACCTCCAAGGCGACGATCTTCAAGTGTCCGCCAGCTACACCTA
CCGCTTCGGCAGCAAGGCCAGCGTGGGCGTTCGGGCCCGCCAGGCCCCAGGCCAGGATGC
CCTGACCACCCGAGCGACCTACCGCACCGAGGGCGGCCTTCGCTTGGCGGCAGAGCACAC
CGAGGGCGATCAGGGCAGCACCCGGGCCACGGCGGATGCCATGACGCGTTACGGCGACGC
CCGGATCATGGTGGACCACTACGACGGGCAAACCCAGGTGGCGGCCAACTTCTCCGGCGC
CGTGTTCCTGGACCACCGCGGCGTGGCCTTCGGGCGACCCGCCTACGCCAGCTTCGCCGT
GGTGGATGTGCCGGGCCAGGCGGGCTTGCCGGTGCGGGTCAACGGAGCGCCGGTCGGCCA
GACCAACAAGCAAGGCCGCGTGTTGGTGACCGACGTTCCCTCCCTGCTACCCACCACCGT
CAGCCTCAAGGACAAGGAGCTGCCGGTGGGCGTGGAGATCGGGGAGACCGAAAAGCAATC
CGTGGCGCCCCGCCAAGGCGGTGTGCGGGTGACCTTCCCCGTGCTGACGCAGAACGCCCG
GGCCTTCATCCTGACAGGTCCGATCATCGCGCCGGGCACCGTCGCGTCCACGCCGAACGA
ACAAGCCATGGTCGGCTACGACGGAGCCCTTTACCTAGAACACCCTGAGCCGGGGATGGC
CGTCGAGGTTTCCGGCGTGTGCAAAGCCGTGTTGCCGTCGCCACTGCCGGGCGTGGACGA
AGTGGCGAAGTTAAGGTGCAACTAGCCGCTCAGGTCTCCCTCGCGAGTAGGCGGCACCCC
TAGCACCCTTGCCTTTGCAGCAATGACTGCGCAAACGGTCGACCCACAAGCTGGGCAAAC
CGCAGGCTTGAGAAGCCTCTCTGGCAAGATAGGAACGATGGCCTCGCATTCGCAGCGCAG
CCCCAAGGCTTCGACCTTCTGCACCCGCCGCTCCGGGTCCCCCTTGATGGCCAAATAGCT
CGAGTTGCACTTGGTATTCGGGCAGAAAACGGGCTTGTCCCCCGCTTGCTCGGCCGGGCC
GAGAATGAGCACATGGCCGCAGTCGACGCATTTGCCCGTCGCGAGATCCTTGCTGGCAGC
GATCAGCGTCGAGCTCGCAACCTCTTCCAGCTCAGCGATGAGAACACGGAGCCTTTCGAT
CTTCGGCCGTGCGTTCGTCAGATCTTTGCGCAGATGGAGAAAGCTCCCCAACGAGTTGTA
GTAACTGCGAAACTTGCCCCAAGGAATGCGCTTGGCCTCGCCGATCGGCAAGAAATCCTT
GTCCTTGAAAGCGGCCTTCAAGTCACTTGAGGCAAAATCGAGGTCTTTGGGCGGTGGCGT
TACCGAGATGGAGAAGCTGGCCGTTTGATCAGAGTTCGGATCGAAGGCGGCCAGCATTTT
GATGATCTGGTCCGGTCGCCACTCGCGAGCAAGCTCGGTGGAAACGTCTTCACCATATGC
AGCCAAGTTCTGATACGCCACGGATTCCAGGCAGAATCGTAGTTCCAGCGCGGCGTAGAT
CAATGACGCGTCATCGCCCCTGCTGATTAGTTCTTTAGCCGTGCTTAAACGTTCCGCGAT
GTTGTAAAGGGCCATAATCAAAGGTTACTCGATTGGAACTCGGGATCAAGTTAACAGCCG
CCTGTAGGCGCTATCTCACAACGCGATTGCCTAAATGCGTGGGCGGGACTAAAGTTCGTG
GAGGGGGGGATGGCCAGACAAGTTGAGAAGGAGCGCCCAATGCCCATCAGGGCCGTGGTG
TATGTCAGCGAGGCATCCGACGCGTTGCGCGGCGATCTGCTTGGCCTCCGGAGCGGCAAG
CTCCAGGAGCTGGTCGACGACGCAACTCGATTTAACCGGGACGCAGGTGTCAGTGGGGTG
CTCTTGTTCGACGGGACGCGCTTCGTCCAATACTTGGAGGGCCCCCCGGACGGGTTGGAC
GTGGTGTTCTCAAGGGTGCTCGGTGCTTCGAGCCATCACGACCTGATCGAGCTGCAAAGC
GGGACGATCATGGATCGCCGCTTGCCTTATTGGCCTATGCGCTGGTTGCCTGTGGAAGTT
AAAGAGCTGAGCGAGGTCGCAGTGGGCGACTGGACCGGTTTCAAGGTGCGGGGGGATGGA
GAAGCGTTGAACGCAACGGCGATCGACCGGCTGCTGTTCCTAGTGAGCAGACGCGCACTG
GTAGGAAGATGAACCAGTGGCGACCGCCTGGCCGCGCAAGGAATCCGCCCCCCTACGTGC
AGCCCAAGTCTTCGTGGATCGCCGTAACAAGCTGTCGGAAGCGGTAAGGCTTCGGGAGAA
ATCGAACCGTCTCGGGCAGCGGGGGCAGCTGCGAGCGTTGAAGGCCAGACGCGAGCATGA
CGCGGGCCTGGGGTTGAGCAACCGCGGCTTCCGCCGCGACCTCCAGCCCGTCGGCGCTGT
CTGGCATGTTGAAGTCGGTCACTACCACCGCGAACCTGGCGTCGCCGCGCAGGAGGACGA
GGGCCTCATCCCCGTTGCTGGCGGGAGTGACTTGGAAGCCCTGAGAGGTCAGAGCCTCTA
CGACGACGCTGCGGAGATCGTCTTCGTCTTCAACAAACAACACGTGGATCGGCATCTCAA
TGCTCTGGTGCGGGGAAGCAAAGGCTAACGCGGGTTCCCTTCCCAAGCTCGCTCTGGAGC
TCGGTGAACCCGCCGGACTGGGCCGTGAAGCCAAACACTTGGCTCAAGCCCAGCCCGCTG
CCCCTTCCAATGGGTTTGGTGGTGAAAAACGGTTCAAATACCCTGGCCTGCTGGTCCGCC
TCAATCCCTGAACCGTCGTCTCGGATGCTCAGGCAGATGTAAGGTCTTTCACTGGTGTTG
GGCAACGTAGGATCACGGGTTTGCCGCGCAGAGGCCGTGATGAGGATCGTTCCGCCCTTC
GGCATGGCGTCGCGGCTGTTGCACACAAGGTTAAGGATTGCGGCCTCCAGCTGTGCCTTG
TCCACCGACAGGGTCGGAAGGCCCCGGGAAACTTCGACGGTCAATGCGATCGCGTCGCCG
GCGGAGCGGCGCAGCATCGCTTCGCATTCGGCCATCAAGGCGGCCAAGTCGACTGCCTCT
GGCACCAAGGTTTGTCCCTTGCCGAAGGTCAGCAACTGCCGAGTCAGAAGGGCCCCGCGC
TCGGCGGCCCGCTGCGCGGTATCGATGAGCTTGGCCACGCCTCCGTCTTTCACCCGCAGG
CTGATGAGCTCCAGACAGTTGGCCACGATCGTCAACAGGTTGTTGAAATCATGGGCCAAG
CCGAGCGTGAACTTCCCGATGGCCTCCATCTTCTGCGCCTGCAGGAGATCGCGCTGGGCT
TGGAGCAGCTGCTCCTGCGCTTCGTGGCGCTGGGTGATGTCGCGGGTGATTTTGGCAAAC
CCCACCAGTTCCCCGTCTTCCCAGATGGGATCGATCACGACGCTGGCACGAAAGCGGGTC
CCGTCCTGCCGCAATCGCCAGCCCTCGGCGACGTAGCGCCCTTCTAAGGCCGCGGTCCGC
AGGTTTCGCTCTGGTAGGCCGGCTTGGGCCTCCTCGGGCAGGTAGAAGCGGGAAAAGTTG
GTGCCGACCACGTCGGCAGCCTGGTAGCCCTTGATTCGTTGCCCACCCGGGTTCCAGGTC
TGGATCACCCCGCTGGGGTCGAGCATGTATAGGGCGTAGTCGGTGACCGAGTTCACCAGC
AGGGCAAACTGCCGGCTCTCGTCCCTCAAATCGGTTTTCGCTTTCGCTGGTTGGTTCATG
GGTCATCCTCTCGGCAGGGCCACCGAAGGGCGACAGAGTGCGCAGTGTAGAAGAGCGACG
GCCGTCATCCTTTTGCGCCCTCTTAACAAATCGGGCGAGCCCTCGGGCCACACTGTCCAA
TCGTGGCACATCCACTCAGAGCGCTTGTAGGGAGAAAGTCATGGGATTGGACGGCAAAGC
AGTAAGGGTTCTTCTTGTAGAGGACGAACCCACTCTCATGATGGTCTTGGAGCAGGCCAT
TGCCCAAGTCGGCTACGACGTCTCCAAGACGGCCGAAGATTTGCCCACAGCCTTGGTATG
CGCCGAGGAGGCGGCCTTCGATGTTGCGGTGCTGGACGTCAACTTGAACGGGGTCGAGTC
TTACCCCGTGGCCGATCGCTTGGTCGAGTTGGGGGTGCCGTTCCTGTTTACGACCGGCCT
TGGGGCCAACCGGCTGCCCGAACGCTTCAAAGGCACGCCCTTCCTTGAAAAGCCGTTTCG
CCTAAAAGAGATCGCCGCGGCCCTCCAGTCCCTTTGCCAGGAACTGGAGGTTCATTGAGT
TTCCGGGCCTTGGGCACCGGTCGGGACCTTCGGGTCCCTTTTTTATTTCAGCGGGGCCTC
GACCTGCTGGTAGGTGCCCACGGTCTCGCTCACGCCTAGGATGTGGCCCTTCGCGGCCTT
CAGCACCTCGTCCCGCGTTGCCCCGGCCTTCATATCAAGCACGGTGTCCAAGGCCAACAG
CTGGAAGTGGTAATGGTGGGGTCGATCGCCCACTGGCGGTTTGGGGCCGAAATACCCCAC
AGACCCCCGGCTGTTCACCCCCTGCAGCATTCCCTCCGGCTTCAGGAGTCGCGGATCGAC
CGGCAGGCCCTCCGGCAGCGATTGCGTGGTCGCTGGGATGTTGTAAGCGACCCAGTGAAC
GAAGGGTTTGACGTTGGCTGCATCCGGATCCTCCATGATCAGCGCATAGGACTTGGCACC
AGGCACCGGGCTCCAAGAAAGAGCGGGCGATGCATCGTCGTGATACGCGCTGAAGCGGGG
AGGCAATGCTTGGCCCGAGGAGAACGACGGGGAGCGGAACTCGAACGTGGCGGCTTTGCC
GATCCGATCCTTGGCCAACGGCACGCCCGAGCCTTGATTGACTTGGGCCATCAAGGGCCC
GCTAGGCACTGCGGTCGCGGGGGAGGCGGACGCTTGGCCTGGGCCGTAAGTCACTCTGTA
GATGACGCCGTTGGCATCGTCGCCGACCAAAAGTGCACCGCCCTTCGTCATCGCCAGACC
GACGGGCCTTGCGATATGCGCCTGGCCGTTGTCGACCAGGAAGCCTGTCAGGAAGGGCTC
AAACCCGACCGGCTTGCCGGCGTTGAAACGAACCCGCACCACCTCGTAGCCCGACGCAGG
CTTGCGGTTCCAGGAACCGCGCATCGTCACGAAGGCGTCCCCCCGGTAAGCTGCCGGGAA
CTGCTGGCCGGTGTAGAACAGCATCTGCATGGGGGCCGCGTGGGCGGTGTAGCCGAGCAC
CATGGGCTCGCTTGTCGCCGCCCATTGCTGTTTGCTGATCTGCCCTGGCGGGGTGCTCTG
GGGATTCACCCCGTCCTTGCCCCAGATGTGGGGCCAACCATACTTCTTTCCTTTCTGAAT
GCGGTTGAGCTCCTCGGGCTGCTCATCGTTGCCCAAGTAGTCGATGCCGTGATCCATCCC
CCACAGCTCCCCCGTTTTGGAGTTCCAAGCAAAGCCGATGGTGTTCCGCAGGCCGCTGGC
AAAGATGGACCGGCTCTTGCCATCCGGCGAGGACCTCAGCAGCGCCGCATGCTCGGGATT
GGTCTCGTTGCACGCGTTACAGGACGAGCCCACGCTGATGTAGAGCATCTCATCAGGGCC
AAAGGCCAGCGTGCGGTTGGGGTGCTGACCGCCATCGGGCAGGTCGTTGATGATCCGTTC
CTCTGGACCCAACGTGCCGTCCGGGCGTATGGGGGCGCGATACACGCGTCGTTGGCCGTG
GCGACATACAGCTGCCCGTTGGCGATGGCCAGCCCGTGCGCTCCTGGACGTGAGAAGACC
ACCTTCGGTTCGGCGTCCAAGGCTCCGTCTTCATTGGCATCCTCCAGCAACAGCACGTCG
CCTTGATCTCGACGTGAGATATAAATCCGCCCGTCCGGCGCTACGGCGATGATCCGGGGA
TTCTGAAGGCCTTGCGCAAGGGGACGCACCTGGAAGCCGCTGGGCACCTTCAGGGCCTGA
ACGTGCTCAGGCGTCGCCTCTGCCTTGGCCGGTTTGAACGTGTGGACGTTGGCTTGGACG
TCGGTTCCGTCCCCCTGCTGAGCGAAGGCGAGAGAGGGGGCCAGCAAGACGAGCAAAAGC
GCGGAACGGGTCATGAGGATGGCCTGGCGCTGAGGAGCGTTCAGCATGTGGCGGGAGCGG
TCAATGGCCTGCGAATGCGTTGCATGCGCGCCGTTCACCACGAGGGCCATCGATCTCCAG
GCCCACGCACCGCCGGTCTGAGATGCTCCGCCGTTCGCCAAGCCTTCACTCGGGGATCGC
TTGATCCGCATCCCAGCCTCGATACGGTAAGGCTTCGCCCGACACGAGAGGAAGACATCC
ATGGCAGAGCTCAAAGAGAACCTGTTGGACTGGCTGCGCGACGCACACGCGATGGAACAG
CAAGCCGAAACCATGCTGAAGGGGCAGGCTTCGCGGATCGAGCACTACCCAGTGCTGAAG
GCGCGCATTGAAGAGCACATTCAGGAAACCATTGGCCAGCGCGAACGGCTGGAAGGGTGC
ATCAAGCGCTTGGGCGGCTCGCCGTCGACCCTCAAGGACGTGATGGGCAAGATGGCAGCC
TTCGGTCAGGCCGTCGGCGGCATGACGGCCTCCGACGAGATCGTCAAAGGCGCGATGGCC
GGTTACGTCTTCGAGCATTTCGAGATCGCCTCCTACACGGCCCTGATCGCCGCAGCGAAG
ACGGTGGGCGATGCAGAAACGGCCCGGATCTGCGAAGAAATCCTCGTGCAGGAAGAGGCG
ATGGCCGACTGGCTGGCGGCCCACCTGCCCGAGGTGACCGAAGAGTTCATGGTGCGCGAC
GCCACGCCGGGCGTCGAAGCCAAAAAGTAACCGCTGCGCCGCGCCGGCCGGGTTCACGCC
CGGCCGACGCGGCCGGGCCTACAACGAAAGGCCCTAGGATTGGAGGCGGCTGGCATGCCC
AGGCCCATCTGGAGTGGTTCGTTGTCCTTCGGGCTGCTCAACGTTCCGGTGTCCCTCATG
TCCGGCGAGCGTCGCATGGATCTGAGCTTTCGCATGTTGGACGCACGAAACAAAAAGCCC
ATTCGCTACGAGCGGGTCAACGCCGAAACCGGCGAAGAAGTGCCTTGGAAGGACATCGTC
AAAGCCTTTGAATACGACAAGGGCAGCTACGTCGTCATAGAGAAAGAAGACATCGCCGCG
GCCGCCCCCGAGACGCACGAGTCCATCGACGTGGAGGCCTTTGTCGACGCCGAGAGCATC
GGGCTGAGGTTCTTCGAAAAGCCCTACATCTTGGTGCCCGGCAAGAAGGCCGAAAAGGGC
TATGTCCTGCTCCGAGAGACCCTGAAGGAAACCGGCAAGGTGGGCATCGCCAGGGTGGTC
ATCCGCACGCGCGAATACATTTGCGCGGTGATGCCCGAAGGCGATGCGTTGATCATGATC
CTGCTTCGCTACCCGCAGGAGTTGGTGGCTCCGGACGAATACAAACTGCCGCAGGGGGGG
GCGTCGGACTACCGGGTTGCGCCCAAAGAGCTCGAAATGGCCAAGCAGCTGATTGAGAGC
ATGACCTCTGAGTGGGAGCCGGACAGCTACCAGGACGAGTTCCGCGAGCGCCTGTCCGAC
ATCATCAAGAAGCGGGTGAAGCAGGCCGGAGCCACGACCACCTTCGAGGAACCGGAACAT
CGCGAGGACTCGGCGACCAACGTGGTGGACTTCATGGCGCTGCTCCAGAAGAGCTTGGAA
ACCAACAAGCGCACCCCGGCGAAAGCAACGCCGGTGAAGACCGCCTCCAAGTCCTCCACC
AAAGACAGCAAGCCTGCCAAGAAGGCCGCCATAAAGAAGGCCCCAGCAAAGAAAGCCGCA
AAGAAAGCCCCCGCCAAGAAGGCTCTAAAGAGCGCCTGATCACCCAAGGAGAATCCCATG
AGCGACGACAAGAAGAACACCGGCAGCCCGGACCGCGACCGCATCAACGTCAACGAAGAC
TACGAGCTGCAGTATTGGACCAAGGCGCTGGGCGTGTCGGTCGATCAGGTCCGGGCCGCT
GTCAAAGCCGTTGGCCCCACCGCTGCGGCCGTTCGCAAGCACTTGGGCAAGTAACGTGGC
GCCGTCATGTCCTTGGTCGAATACCGTCGCAAGCGCCGCTTTGACCAGACCAACGAGCCC
GAGCCTGGCAAAGCGCTGCCGCAAGGGCAGCGCGCCATTTTCGTGGTCCAACTTCACCAC
GCCAGCCGCCGGCACTACGACTTCCGGCTGCAAATCGGCGACGCCCTGAAGAGTTGGGCC
GTCCCCAAGGGCCCTAGCTACGACCCCAAGGTCAAACGGATGGCGGTCGAAGTGGAAGAC
CATCCCGTCGACTACGCTAGCTTCGAAGGCGAGATCCCCAAGGGGCAATACGGCGGTGGG
CACGTGGCCCAGTTTGATCACGGCGTTTGGGCCACCCAAGGAGACCCAGAGGCACAACTT
GCCAAGGGTCACCTGCGATTCGAGCTGTTCGGCACCAAGCTCAAAGGCGGGTGGCACTTG
GTCCGGTCCGGCAAACCGGCCCGTCAGCCGCAGTGGCTGTTGTTCAAGGACGACGATGCG
TATGCGAGCGATCTGGAAGCGGACGATCTGCTCGCCGATGTGTCGGCGGCCCCAACGGCA
GACATCAGGAGGGCCGGCGGCGGTAAAGCCGACAAGAAGAAGCTCAAAGCCCTCCCTGCA
AAGCGTGCGCGACGGAAGAACTGGGCCAAGAAGGCCTTGGCCCTGCCCAAAGCGAAAGAG
GCGGCTCCGCCTTCCGGCCCCTTCGAGCCCCAGTTGGCCAAGCTGGGGGAGGCCCCGCCG
CAGGGCGACCAATGGGTCCATGAGATCAAGTGGGACGGGTATCGGATCCTCGCAACGGTC
GCCGATGGGGCCGTCCGGCTCTGGTCCCGCAACGCGTTGGAGTGGACCGACAAGATCCCC
GAGATACGCGACGCCGTGGCGGAGTTGGGCCTTACCTCTGCTGCCTTGGATGGCGAACTC
ATCGCCGGATCGGGCACCAAGGAGGACTTCAACCTGCTCCAGGCGACATTGTCCGGGGAG
CGGCAAGGCGCGCTGGCCTACGCGCTCTTCGACCTGCTCCACATCGATGGCGTGGACGTG
GCCGCAGCACCTCTGTTGGAGCGCAAGGCGCTCCTGCAGGAGCTGCTGGCGGGCCAGGCC
GGCCACTTGGCCTTCAGCTCTCACGTCCAAGGCGACGGCAACGAAGCCTACCGCCTGGCT
GGCGAACAGCACTTTGAAGGCATCATTTCCAAGCGCGCCGATCGCGGCTACCACCCCGGC
CGCAGCGACGACTGGCGCAAGACCAAGCAGCTGGCCAGCGACGAGTTCGCCGTGGTCGGT
TACACGGCCCCCAAGGGCAGCCGCAGCGGCTTTGGCTCGCTTTTACTGGCCAAGCCCGAC
GCCAAACACGGTTGGCTCTACGTGGGCCGGGTGGGCACCGGGTTCTCCGACGCCTTGATC
AAGGACGTGAGCAAGAGGATCCAAGGGGGAGGCAAGAAGCCGACGGCCTACGTGCCCACC
GAGGACACCGATCTTCGCTCTGCCACGTGGTTCGAGCCGCGCTTCGTGGTGGAGGTGTTC
TATCGCGGCATCGGGGGGCAGCAACTGCTGCGCCAAGCCTCCTTGAAAGCCGTGCGGGCC
GACAAGGAAGTGAATGATTTGGCGGATTCGGATCGCGCCGCCCCGGCGAAACCGGCCCGT
GGCAAACGGGCATCGGCGGCGTCTTCTGCCCGCAAGACCGCCGCAACGCCTCAAGTCGAA
CGCGTGCCCCCCAAACTGTCCTCCCCGAGCAAGGTCCTTTTCCCTGGCGACGGCTATACG
AAGCAAGACGTTTGGGATTACTACTCGGCAGTGATGGATCACCTGCTGCCCGAGGTGATC
AACCGGCCCTTGTCGATCATTCGCTGTCCCGCCGGCACTGGCAAGCCTTGCTTCTTCCAG
AAGCACCACACCGCCGGGCTGGAGCTGGTGGACTCGGTCAAGCTGAAGGAGGACAGCGGC
ATCAACGCCCACTACCTCGTAGTGCGCGACGCGGCCAGCTTGCTGGAGCTGGTCCAGTTC
AATGCCCTGGAGTTCCATCCGTGGGGAAGCCACGCGGAGGAGCCTGACCGTGCCGACCGG
GTGGTATTCGATCTAGACCCCGGCCCAGATGTGCCTTTCGCGGAGGTAAAAAAGGCTGCC
ACTGATATCCGGAAGCTTCTGGCCCAACTAGAGCTGGAGTCCTTCCTGCGGGTATCCGGA
GGCAAGGGCCTTCATGTCGTGGTGCCCTTGAATCCCGGGTGCGACTGGGACCTGACCAAG
CGCTTCGCCAAAGGATTCGCCGACGCGTTGGCCCAGTCGGAACCTCAGCGGTTCTTGGCC
ACCGCCACCAAAGCCCTTCGAAACAAGCGGATCTTTGTCGACTACCTGCGTAACGGTCGA
GGTGCCACCGCAGTGGCGTCGTATTCCCTGCGGGGTAGACCGGGCGCGCCTGTCGCGATG
CCTCTGGCGTGGAGCGAGCTGCCAAACCTCAAACGGGCTGACGCGTTCACGATCAAGGAC
GTGCCGGGCAAGCTGAAACGTCGCCGCAAGGATCCCTGGGAGGGCATCGATGCGTTGAAG
CAGAACTTGTCGAAATGGGCCCGAAACGACTAGCCGCTATCCCCGCGGTCGTGTCCGAGC
GTAGACGGGAAGACGCGAGCGTCGTTGGCAGCTGCCGAGCACGTGATGAGCACGCGGGCT
TGATGCCGGCTCCTGTCCAATGAGCCTCATGCAGTGCGATGCTCCCGCTCCGACCCCGGT
GACCGTCTGGACCATCGGGCATTCCACTCGACCTTGGGACGAGTTCTTACACCTGCTGTT
CGCACAAGGCATCTCGGCGATCGCGGACGTGCGTCGTTTCCCAGGATCGCGTCGTCACCC
TTGGTTCGCATCCGAGCAGATGGCTAAAACGCTGCCAGCGCACGGCGTGGAGTATCTTTG
GATTCCTGAACTGGGCGGGCGGCGCAAGGTGCAGCCGGATTCGCCCAATGGTGCGTGGGA
CAACGCCGCGTTTCAGGGCTACGCAGACCACATGGCGACCGCCGAGTTCGCCGGCGGGCT
ATCGAAGGTGCTTGCACTGGGGGGCGAACATCGGACCGCGCTGATGTGCGCGGAGGCACC
GTGGTGGCGTTGCCACCGACGTCTCATCTCCGACCTGCTGACGCACCGGGGCCATGAGGT
GCTGCACATCGTGTCCCACGCCGAACCCAAACCGCATCCGCTGAACCCGATGGCGCAGGC
CGTCGGGCCAGCGCTTGTCTACCCACCGGCTCAGACGGAGCTGTTCTGAACCAACCAGTA
GGGCGATCGCGTGTCGGGCCCGCCCGGCGCATTTTCTCCCTATCGAAGCTATGCGGACAT
GTCGGCTGCCTTGCAGTTGGCGCGCGCTTGCCGCACGGTGTTGTTGATAGACGACGGGCA
GCCGCGCAACCCTGCCTGAATCGGCTTAGGCGGTCGTCCCTGGTCCCAGCTTCAGGTAAT
GGATCGGAGGCTGCCCCGTCAGAAAGTTGGCGTTCTCCTGAGGGATTCAGACTGGCTTTC
GATCTTCATGTCTGCCATGAAGTAGTCTGGGATGGATGGTGAAGCGCAGGTTAGAAAACG
ATGCAAGGGGGAGGGGAGTGAGGAGTGCTCAGTATGATTCGCTTTGCAGCGCGCTCGATA
GGATACATGGACGGCAAGCGCTGACGGATTTCGCCTCGGATTGGGGCCTCCACCGCAGTC
CCAGCGAGGATGGCACAGTGGAGGTATGGAAAGGCGCGGCGATGGGGGCCGGCGTTGAGA
TCTTGTTGCTTCCGCCCGTGTCCGCTTCCAGCGACTGGGCCATCTCGACGCTGGTCACGG
TCGGAGGCCGGGTCGAGCATGTCAGGCGACGTCCGTTTCGGATCTGACGAAGAGTGGCTG
CTAAACGCCTACGACGGCCTTCCTTGGTGCAGCCAATACTGGGTCAGCAGGGAGGCGGCG
CGCCGGTTCGCCGACGTCGACGCCAAGCCAGGACCTGTCCCACCACGGCCGTGAGCAGCA
GCAGGGCATTGGTCACCACAAACACCGTTGACCCCAAAAGTGCACTGTAGGCGGTGAACA
GGGTCGACGCGGTCATCTGACCGACAAACAGCCATTTGGAGACCGTTTCCGGATGGGGAG
ACTGCCACTGTTTGATCATTTGCCGGACCAACGTGGCTATCAACACGGCGGTTGCAGTCC
AGCCAAGAACATCAGGATGCATGGCCGCTCACCCGTCCTTTGGGTCGTGGACAGTTGAAC
CGTCTTGGCCGTGCGCCGGGCGCTTATGAGGCTCCTCAATGATTTCCTTGTTGAGGATGC
GAACCTCGCCCACCATCAGCAGGCGCATGTCGCGCACGATGTAGTCGGCCAACGCCTCAT
CGGTGATGTCATCACCGGCGATGTCCAGCCGGAAGCCTTGGCCCTGAATCCCGCCCCCGT
TGCTGAAATCAATCTCGAAATCAAAGCACACCCGCTTCTCCATGTTGCCCTCTCCATCGG
TGAGACTGGGCGGCACTGAAAGGCCGCTTACTACGCTTAGAAGGCGATCATCGGCGTAAG
GAGGGCAGCCCACAACTGGCCCCATGCCCGGATCTGAGGGCAGGCTCACTGCCGTTCCCG
CTTTCGGCGGTCGTAGAGTTTCATGTCCGCGCGATTGATGGTATCGGCCACCGATTCCGA
GGGCCGACCAATGGCGCAACCGCCGGAAAAAGCGGATCGGTGCAGGTCAGCGTGGCCGAA
ATAGTGCGGCGGGCGTTGAACGATTTCTGACCGTGCCAGCACCCGTGGTGGTGCCCGTGT
GCGACAAGATCCTGGCTTGCGGACACTACATCCACGGTCGCCAGTGGAAGCACCCGGAAA
CCCTCCGGGCCGTGTTTGAAAGTCGGCTCTACCTGCACCCGGCTGATCCGTCTGACGACA
CCGCAAGCGCTTGGAACTGGGTCAAGGCATGCTCGCCAGCGCAAGTGTGGACGCGCATGG
GGGCTCCAACCCCAGCAGAGCTTGAGCGGGTCATACAGGCCGATACGAAGGCCCGAGATG
CATTGCTTGCTCCGCGCTTGGAACTATCCGAGGAAGAAACGAGGCGATGCTTTGACGTTC
GGTTGATCGCCGGACTGGCCATGACCGTCGCCCGGAAAGGATGGCCAGGGGCGCCATTGA
TGCATGGCGCGTATGGCCGCCACTGGATCATCGAATCGACCGCGAGAAAGAGGGAAGATA
TCCGTCTGCAGGACATCGGATTGCGTGTCTGGGCCGAGACGATGGCCATGAAGGCCAATC
GCGCCACCCAGCAGGCTGCATCCGATAAGACACGGGGCTCCGAAGGGTTCTTGGTGACGC
ACGAGGTGGGGAGCTGCTGAAGCCGTTCCTGGGCGGGCGGTTTAAGAACGGCAACATCCA
CGTCATCTTCCACAAGCACGCCTTGCACCTGGTTGACCGCCTGAACGCCCGGATCGCGGG
ACCGCTGCCCAAGGCTTTGCCGGCGCCCGGTTGCCCCTGGACATTGCGGCATTGCATGGT
GGAACGTGGAGGTGGGCACGGCCGGTCCCCTGAACCGCCAAGGGCTTGCTCCAGTGGCCG
GCGGAAGGCATGCCCTCAGTGACTTTTGAGGGTGAAGCCCCGTGGCAGTCGCCACTGGAG
AGCCGGGGTTGGGCCGTTGAGGGTTTACAGTAATCTCGCAAAACGGCAGGATCGGGGTTT
GACCAAATCCAAGGGAAAACCGTGGCACTGACGCTCGAAGAAATCCGCAAGAAAAAGGCT
GAAGCGGAGGCCTTGGTGGCCGAAATGGAAAAGGCCGAAGGCGACGCGCTGGCGGCCGAA
GCCGGGGCCAGCTTTGCAGGAGTCTACGAGACCTTGCAGCAGTTTGCGCAGCATTACACG
ACGAAGCAGAAGAACGATCTGAAGGCGCTGCTTGAGCCACGCAAGGCGGTTTCTGCAAGC
GCCGGCATCAGTCGCGCCCCGAAGTTCCAGATCCCGGACGGGACCACGTGGGCTGGCACC
GGGCGGCAGCCCAAGGCATTCCTTGCGTGGGCCGAAACTGCTGAAGGCAAGGCGTGGAAG
AAGAATAACCCGGACCAAGAATGGCCGGCGCACCCGTATAAGGCCTGACCGGCATTACAG
CGTTGCAGATAGAGCCCCGGGAAACCGGGGCTTTTTTTGTGGGCGTTGAACCAATGACAG
CCACGCTCAGGCTGGGGCGCAAGCCCCGGCCCCGAGCCTTTCTTCCCCGAAGGGGGCTCT
TCAGGCGCGGCCCAAGCCGCGTTCTTTTGAGCTCTTGAAGACAAAAAGCAACGTCAAAAG
TAGCATGGAGCAAAAGCGCTTTGGGAAAAAAGGCAGGTGGGGCCTCGGCTTCCGCCGGGC
CCGGCGCTTGGCGGGAAATGTGCTGCGTTTCAAGTTTTCCATCGATCTGCGGCCCGTTTG
GCGGTTTTGATACTTAGTCAATAAAACGTAGACGCAAAGTATTGCGATTTTTTGGGGGTG
GCTTAGTTTGCGTGGGTAGCGAGGGAGCGCCCCCTCTTCAAAGGTTTTCGCATGATTGCT
TACGTTATTGGCCGGTCCGGCTTACTTGCCCATGGTTATCGGGGGTTCTTCTAATGGCCC
ACCACCACGCCAGCCCCATCCAACTCCAGACGGGCGAGTGGGGCGCCCGGGTGCCCGCCC
CGAACGTTCGGAACGGCGACAGGCTCACTGTGGTTGCCGGGAGCGGCAGCTCCTGGGAAG
CCGTCGTTGTCGGCGTGGTTTGGCAAGGCCCGGAGGCCGCGATTTGCCAAACGGCTCGGG
GGCTCATGCAGTGTGGGTGCTGCGGGGAAGTGGGGCAGAAAGGGGCCTACCCCTTCTCAA
CGTATCCGGCAGAAATGCAGCGTTGCGACGATTGCGCGGGTTCGGCATGAAGACGCCAGC
AACGAGTCGCCGCAAACGCTTCTACGCATACCAGCGCCGCTCGGGTGGCCAGTGCTACTT
CGACAAAGCCATGCACGCCCACCTCCAGCGGTATCCGCACACCATCGGCCATTACCAGCT
CACACGCTTCCTGGGCACTTCCGCGTTGCTGACCGCTGAAGAAGCGGCCGCCCAAGGATG
GATGGCCAAGCCGCACGGGAGCCCTGCATGACCAAACGCTACATTCTCCGCCCCCCAGAA
CGCTTGGTCGAAACCATCCACGAGACGTGGATTGACGCGCCCAGCAAAGCCGCGTTTCAA
GCCCTGGCCGCCGCGCAAGGCCTGAGCATGCGCGCTGCACTGGCTCAACTCATCGAGCAA
CACGCCCAGATTCGAGAACCGTTTTCCCCTCGACGCCCGACGCCGTGGACCGGGGAGGGG
TCGAAGGGGCGAGAGCGCTACAGGGCCGCGCTCCCCAGTGTGCAGCTGGGACTCCATGCC
GTGACGGCCCTGCAGATTGACGCTAACCGGGCTGGGATTCGTCTGACCGAGGCCGTCCGC
CAGCTGGTCTGGCTATGCATCCAAGCCAACGCCTGATCCCTCGGACGCCTTTTGCGGGCA
TGGGGCCAAGGACAGCCACGCGGAGGCTGGGGGAAGCCCTGGCCCACGTCCTAACCTCCC
CGGAGGGGGCTTTTCAGGCGCGGCCCAGGCCGCGTTCTTTTGAGCTCTTGAAGAGAAAAA
GGCAACGTCAAAAGTGGCATGAAGCAAAAGCGCATTGGGGGAAGGGCGGGTGGGGCCTCG
GCTTCCGCCGGGCCCGACGCTGGGCTGGAAATGTGAGGTGTTTTAGGGTTTTTGTGTTTT
CTGCTTTTTTCCGTCAGTTTTGTGTTTTAGTCATAAAAATGTAGGGTCAATCTATTGCGA
AAAGTTGGTTTTCTTTTACTTTGAGATCAGAGAAGAGCGCCGATGCTCTTTAACCAAAGG
GAACCCCATGTTGACGTTCTTTGCTTTTTGCCTCTTGGCTGGATTGGTCGCCGGATTGGC
CATTGCTGATCGACTGGATGCGCTCTGATGAATACCCGCAGCCAAACCCAAGCGCCCGCC
CGGTCCTCCACCCCTGGAGCCCTCCTGCGATTCCTGTTCGACGCCATGTCGGGCATGGGA
GCGGCCAAGCTGGGATGGGAGATGGTGACCGACCCCAAGGCCAAGCTGTCGGACATTGCC
ATCGGCGTGTCGCTCTGCCTGGCTCCTGCAGCGATTGCGGCCACTTGGGCGCTTTGCCTG
TTCGGCATCGCCCAACACCACCAGCTTTTTTGAAACCCGAACCCCTGACAACCACGGAGG
ACCTCGCTCGTGCGAAAACTTTTCAACAAACTGCTCAACATCGCCCTTTTTGGCATGGTT
CTGTTCGCCCTGGACCAAGTCCCGGAACGCCTGGATCGCATGTCGCAAACCGCCCAGAAC
CTGGTTCAGCAGGTGGGCTACTCGGGCCCCATGCAGGGCATCCCCTCGGGCGTGCCAGAC
GGTTACGAGTTCTGATGACCCCCGCACCCTGGCCATCGTCGGAGCTCGTTCGCCTCGCAT
GGGCGGCACGCCGGGATCCTCTTGCCCGGCAGCACCTGCTTCAGGCGTTCCAAGAGGGGG
CCGATTTCCATACCCCTCTGTCCAGCAGCGATCTGAACGACGACCTGTTTGCCGTCCCTG
GGGATTGCTTGGCCGGGGTGGTGATTCGGGAAATGACGGGCGTCAAGGACGCCGAAGAGT
GGCTGCACGCGTTTCTTCGCGCGCACGAGTTGCATCAAGCGCTGCCACCTGCTGTGGGAA
GCGCTGGCAAGCGGCGCTTCTGATGAACGTGAGCACGCAGTAACGGGTGGTCAGGGCTAC
GCCTTGGGTTTCGCCGCGGTTTCCGCTCGCTTACCGAACTCCTTGCACCATTCGAGCATG
TCTTGAACGTCCTTTAGCAGTTCGTCCGGACCCGGAAGCCAACTGGGGGTGTCGGTGGGT
TGGGAGTGCTCGAATGCCGAATACTTCGTCATCATCCCGTCGATCAGTGCGCAGTCTGCT
GGGGTGATTGCACTGAGCCGCTGTAGCTTGTTGAGCGTGTTGATCTCGCGCCGGTAGCGG
TTGATGACGCCAGAACAAAGCTCGTCCTCTACAGAGCGCTCAACCAAGATTCGGAAGTTG
CTGCAGGCGGCCTTCAGGGCAAGTTCTTTTAGTGGCGGATCAAGCTTCTTAAGCTGTCCG
ATGCTGCTGATCATTTGGTTCAAGCCGGATTGTGGCTTCAGAGAGAACGTATTGATCTGC
GCCGGCATGCCGGTCCTGCTTCCATCGCGGGCGATCGATTCAACCGCGACCTTGACCGTA
GGCTGATCGAGGTTGGCCCGCTGCTTGGCGGCACTCTGCAGTAGGACCATCAGTGACAAT
CGATGTGTGAACACGATCACCTGGCGATGCTCGGCCAGATCTACTAGGCGTTTGGCGACC
GCCTCCTCAAAGCGCTGATCCAGGGAGGAGATGGGGTCGTCGAAGATCACGGGCATGCCC
CGTTCAAGGCCCGTCGCGTCGGCCAGGAAGGCTGCCAACGCCACGATGCGTTGCTCACCC
TCGCTCAGGATTTCACGATTCTTCTGGGCGCCTTGCGCGTCCTTCAGCTCAACGTAAAAC
GTGAACGCCCCTTTGCCTTGGGATCGATACGACATGCGGACAGGAAGCGAATGGCCCCCC
AGCGCCCGCAACTCGGCATTGAAGCGGTCGCAATAGCCCTTGGCCAACTCCGACTCGCCA
ATGTCATTGCTTTTGGTCGTCAACTGGCTGGTTGAGGTGGACCGGACAGCGGCTTCCACC
GTTCCCACGCGTTTGAGGCGGATCACGTCGGCCCATACCGCATCGCGCTGCTCCGACAGC
CACTGTTGTGCTTTCAGCTCTGCTAGGCGGCTTTCCTTCTCCTTCCGTCCCGTCGGGTCC
AGCAAGCCCGCCAGCGCGTCGCGATCAGCGCTAGTGGTCTTGACCTTCTGATCGTAGGCG
TTGGTCCACACCGACCACTGCACTGCCGGAGCCGCCGTGGCCTCGGCCATGGCTTTCAAT
CTCGCATGGATGGCCTCAAACAGCTCAGTGGCTTGGGGGGCTTCCAAGCCAATAGCAGCG
CACTGGGCCTGCCAGGCGACATCGGTGAGAGGACTGGGCAACGCTTTCTTCAGCGCCGTC
AGCGCGTCTTCCGCGCTCTTAGCTTCTGTCTGCAGGGTGTCGTTGAGGTAGCTTTCAAAG
CTGGCCAAGCGGGCCTTGCCGTCGTCTCCCAACGGTTGCTGGCAGAGGACACAACGGGAT
TCGTCCCCAACGTGGGGGAAAGGGTGGTCACGGTAGGCAAGACCTGTCGAATACGCCTTT
GCAGCGTCCCAAAGGGTTCGCCACACGGCGTCTCCGACGCCTTTGAGCGGCAGCCCATTG
AGGAAGGCCGTGGCATAGGCGGTGGCGGCCTGGCGCTTGACCTCTGCATTGCTGCGGGCA
TCCAAGAGGGCTTGGGCCTTCTCGCCGTTCAAGCTCTCCTTCAATGCCGAGATGCTTGTG
GCCATCTGCGACAAGCGTTCTAGCTCTCCGACGGCCTTGGCGTGGGCCACTTCAGGGTTC
GCCTGGGCCAGTGCGGTCTCCAGCGCCAAACGCTCATCGTTCAGTGCAGCGGGGAAGGCG
CAACGCTGGTTAATATCCTCTTCGGTCAGTTTCGCCGTCAACTTCCGGAGGACCGTTGCA
GCGCTGCTCTGCGCGTGCTCTTCCGGGATGATGGGCAGTTTGCTGGTGAGCTTGGCGGCG
CGGGCCTTCAATCGGGTGGCGAGATCGTCTGAGATGTGGATGAGCATCCCGACGAACCGC
ATCGCCCGGGGAAGATGGGTGGCGGTGGTGGCGCTGTCTCCGAACTCCAGCGCTGTGGCT
GAGTCGAAGACCGGGACCGCTTTCAACGTCGAATGGGCACCGTCGGATGCTTGCCAAGTG
AGATCAGCAGACGATGTCGTGCCGTCGGATCGGGTCGCCGTGACTTTGATCAAGGCAGAG
GCAGCATCGGGATTCTGCTTGAACACGTTGCCGTGGATAGATCCCTTGGCCCGCGCGCCA
CAAACGTGCTTCATCAAACGGGCGTAGCCCGATTTCCCGGCCCCGTTGGGTCCGTAGACC
ACGGTCATCTGGCCTTGGCTGAGGTCCAATGCCGCGTCCTCGCCAAGGGCATTGACGCCG
CAGATGGAGGAGACCGAGTCGATGCGAAGCTCAGCGGCGGTGGGTGTCCCCAAGATGGTT
CCCGGTGCCAACGCCGGGTGGGGAGCATCCAGCTTCTTGGCTGCCTCGGCCAGGCAGTGA
TCCGCCAGCGCCTCCATCTCCTCTTCGTTCGGCATGCGGCGGTGCTGGATCACCGTGGAA
GCGGCCATGCGCAGCCAGCTTGGGCGGCCATTCAACCACTCTTCCAGAGTCGTAGGCGCA
GCGGCCCCATTCTTGTTCGCCATCGGTCACTTCCCCTGTGAATGGCCAGAGCCAGGAAGG
CTCCGTTCCCCTTCCGCAATAGTGACGCGGGTCACATTTGGAGGCAAGTCGGTGATGGTC
GTAGGGGATGGGGAAATGGTTTTCCCGAACGGTAGGGATCAGGCCTCTGAGGGGGCATCG
ATCTGGGCGGCAGCCAGGGCGGCTGCCAGATCACGGTTCAGTGCTCGCGCTTCAGCCCGC
AGTTCGCTCCAGTTCGGCGTCCCGACCGGGCCTTGCCCACGCATCGACGCGAGCCAAGCA
TGGGATCGCAGCCTGGCCGCTTCCGCGGCTGGCGTCGAGGACTTGAGGGCGTCCAACGCG
GCCAACTGGATTTCCAGAAGGTTGATGTCCATCAGCGCCTGCAACTGCTCCGGTGCCATC
GGGCTTGGCGCATCCCGCTGCAGCCACCAGCGTCGAAGTCGTTTCAGCATGTCTTCTCTT
CCCTGAGATCGTTGTCGCTACTCGGGAGGATGGCCACGCCACGGCTCTGGGCGTAATCCC
TCACCTTCGTCAGCAGCTCTCGCTGCTGTTCGGGTTCAAGCCGCGACATCACCAGCAACG
TCTCTGCCACTAGATCATTTGTGGCATGGAAATAGGCGACCGGCATGCCAAGTGCTTGGG
CCAGCTTTTCCATCGTTGCAGGATCCGGCACGCGATCTCCTCTCTCGTAACGAGAAACCC
TGGGAGCGGCGGAGTTTTCCTCGTCCAACCCAAGCACGGCCCCCAACTGTGCTTGCGTCA
GGCCCTTGGCCAGCCGGGCCTCGCGCAAGCGGCGGCCAAACGTGTGAGCTGGGGCGAGAG
GGGCAGGCATGGGCGATCACGAACCGGGAACAATCCCCAAGTCTGCCGCTTCCCATGCTG
CACCGCATTTGCCAAAATGGCAAATAAGGCCATGGTGGCCGGGATCAGGGGGATGCATGA
AGCAAGCGATTGCAGCCGTGGCCGTGTGCCTGGCGTTGGCCAGCGGGACGGCCACCGCCC
AGGACGGCATTTTGGGAAGGATTGGCAAGGGGTTGATGCAGGCGGGCAAGGACGCCGCCT
CGGCCCCGGCGACCAAGCGTTACCTGGAGCCGGCAGGCACTTACTGGGACGACGGCGACC
CTCCGGTGCTCGACGGCTACACCCGGATCCGGTGGGGCTTGGCGGCCACCGCGTCGGGTG
GTCACAAGATGTGCGAAGAAGGCCTCTTCGCCGAGGCCAAGGCAGGCAAGGCCATGACGC
CCGCCATGCGAACCCATTGCATCGGATCATGGGGGCACCAGTTCAAACGCGTCGGCCTGC
AGGGCCACCCGGCCTCTGCGTTTGAGGCCAAGGCGCGGCAGATCGCCTCCACCGACGCGT
TCTACCTGCGGCCCTACATCGACGTGGAGATCGACCCCAGCACCAACATTCTCCACGCCT
ACGTGCTGGTCATGAACCACGACTGGTATCCCCGCTCGCCTGACTTTCTTCCGACGGCCG
TTATCGGCCCTTCGCCGTTAGGCAAGGGCAGTGCGGTGGTCGGGGTCGAGCACGGCGGGC
GCTACCACGCCGCGTTGCGATTGAAGCCGGAAGACGCGGCCGAGCTGCGACGGGTGGGGC
GCGACGCCACGGGAGACCGAATCTTTTTCAAGGTCGTGGAGGGCAGGTTGAAGCCCAACG
GCCTGCCCGACATCGTTCTCCAAATCGACCGCCTCGAGATCGGCTACAAGAACCAGATCA
TCGGCATCACCCCTTCCAAAGACAAGGACGCATGACATGAAGCACGCACTGATCGTGGCC
GCAGCAGCGGCACTTTTGACCCTGACGGCCTGCTCTGGCGACAAGGGCCCCACGAAGGAG
GACGGGGTGAAGGTCGTGGAAGGCTTTTTCACCGAGCAGGGGAGGCAGGCAACCCTCCAG
CGCTCTTGGCGGTTTGAAGTGACCGACGCGGGCGGCTTGGATCTCGACTGCGAGAAGAAG
CCCAATGGGGATCAAGAATGCATGGTGGGCGGGTCGGTAAAGGCCCTGGGTTACATCGGC
GGCCAGCCCACCAAGGATGAGCCGAGCACCCTCAAGCCGAAGCTGCGGGCCCTGTTCCGC
CCGCAAGGCGAAGGTTGGCAAGTGGTCGAAGTGACCGACGAAGGGACGTCTGCGGGCTAA
ACGGGCCGCAGTCCGCCGCTTGACTGCACGCCGGTCCCGATCAAGCGTGCAGCCATCCAA
CAGGGGAGGACCATATGAACCGCTATCCGTCGCAGCAAGTTGTGTATGCGCCGCCGGGCC
CGTCCGCGCTGATCCTCCCTGGCGTCATCTTGGCTCCGTTGGGCTTGGTTGGGCTGGCGG
CCGGCCTGGAGGTGATGAAGCGCGACTTCTTCATCGGCGTGGTCTGTTGTGTGCCCGGTG
CGCTCGTCTTCGCGTTTTTGGCATTTTGCCTGGCGCTCCACATCCGGGCTCAGCGGCTCT
GGGACTGGCACGTCCGCACGGGGCGGATCCCGTATTTCCGGAAGCACGGCTTCCTGAAAG
GGGCACTGCTCGGGGGCGGGTTGGGCGTGGTGGCGGTGGTGGCGGCTGCCGTTCTGGGCT
TCAAATATGCCGATCATCCCCAGTTTGGGGAGATCGCTACCGCAGCGTTTTACTTGGCTT
GGCTCTGGGGCGTGCTTTTGATCGGCGTGCTGGCCGTGGTGTTCGGGTGGTTCAAGCGGG
CGTGGGATAGGACGGCCCTGCCGGACGCCTGATGAACCAGCGCATGGACCTCTCATCCTT
AGTCGGATGAGAGGTCTGCTCCGAACCGTGCCCTTCATATCCCCCTCCCCATGTGAATCG
ACAACTCGACCAAGAGAGGCTCGTTCGCCAGCGAGATTCCCTGACCGTCGGGGCATGGCT
TAAACTTAACATGGCTGCCGCTGATCAGCAGGGGTAGGCGTCTTTTTTCACGTTGGATGA
CAGGGGGAGTGAATGTTAGGGAAAACACCAGCGCTGCTTTGCGTCGCTACTCTCATGCTT
GCTGGCTGCGCGACGCACAAGGAAATGCTCGTCACCGGTGCTAGCCGAGCGGACGGAACC
ATCACTCTCTCTTACGAGAGCAATGAGTTTCAGCGAGTCTCCGTAGACGGAGAAAAGGCT
GAGAGCATGGCGGCGCAACGCTGCAAAGCATGGGGCTACAGCGGTGCTGAGTCCTTCGGC
TCTCAGGAGACTCAGTGCCTGTCGCGCCGGGGGTTTGGCAACTGCGGTAGCCGCCGTGTA
TCGGTTGTCTATCAATGCACTGGCTCGCCAGGGCAAGGTCGATCAGAGTGAAGATGCCTC
TCCCATTGTTGGCCGTATTCCCACTTGCGCTTGCCTTCTGTGCTTCGGCGGAAGACAGCA
GGATGGACTTCTTGCCATCGCAGAGCGTTGTGAACGACGTTGCCCGGTGCTCGGCCGCAG
CAAGCTACGTCATGGCGGCGGCAGCCGTTTTGCCCAATGACTCTTCCCGTTGGATGGCGT
TCGCGACTGACATCAGCAGGACGATGGCCGAAGACCAGAGCCGTTCGCCGGAGCACCGAG
CGCAGCTCACCCCCACGACTGCCGAGATTTTTGTGGCTGCTGCGCATGTCCGGGGGCTGG
TTGAAGAAGGCTGGGATCTCAAAAAGCCGTCGGGCAGGGACTACGTCGTTGCCAACGCTG
CCGCCTATTGCACTGCCTCGCTCTTGGGTCCCAAGGGGAAGTAGCGTTCGATTCGTTCAA
GGGGCCTGCGGGCGTCTAGGTTCCGATGCAGGCTAAACGACGTCTTAGGTGCGACAATGC
AGGCACCCGGCTGATGCGGAACGCGAGTCGCCGGTGTCTGCGTAACTCACAAGGAATGTG
TTGTGTTCGGAATATTCAAGAAGCGCGAATCTCAAATGGATCAGGCTCAGAAGCAAGTCG
ATGAAGCCCTTGCTCGGCTGGGCGCCTCTGTGCTCCTCATCACTCAAGCAGGAAAGATTG
TGATGACCTCGGAGGCACTAAAAAGCCGTCCGAAGGACTGGATGGGAGGGCAGGCTATTG
AGGTGATGGTTCATCATCCCAGCCAAGAGCCCTACTTCATCTATTACGAGAACGAGCAAT
ACTACTTCAGCATGGCGAGTGCTGGGGGCAGGCAGTCCCTTTCCGATGCTCAGAGCTTTG
AGGGCTACCGAAGCAGCGTTTCGCAGGTTCTGTGCATGTTCCTTGTCCTTCATCTCATCA
GGGAGGAAGGGAAGGACATTCGGCATCCTGAAATGTCCTTCACTCATAACCGCATACACA
CCAACGTTGTCGCTTACGTTGAGCGCCTGAACAACTGGTATCCAATCCAGCACGGCTCCG
AAGAGCCTGACTCGGCAACCGACAGGAAGCTGGTGTTGGTCAATCGAGGCTCCGTCGACA
TCTCTGAAGTGATCGCCATCAACGCGCCATCGCCCGCGTAGGTTGGCAGTTCGCCTAGTC
TATGGCTGGTCCATGGCGCTACTAGGTTCGACGGCCTTGTCATGCCTGTCGCAAGGCCGC
GATCCGTGAATACATCGCGGCAAAAGAAGGCCAATCCGTTCTTCCACTGGACCCGATCTT
TCTTATCCAATGACTGGAGGGCACGGGCTCGCTGGTTGTGAGGACATCACCCGCGTTCTC
CCAATAGGAGATCATCTCAGTCTCGCCCTTCCGACTCGTCGGATACTTGGCCGCCCAAAC
AACCGTAGAGGCGTAGAACTTCAGAAGCTCAACGTCGGTTTGGGAGGTGGCTAGGCCCGC
CTCGTTGGCAAGGAGCACGCTGTCGTGCGTGTTAGCGGGCTTCTTGCCGCGGCTGACCAG
AATGGCCTTCAAGAGGACTTCTATCGCCAAGCCGCAGAGCAAGTGGTAGGAGGGGCGAGC
CGCCAGAGCCATAGAGAATCCGACGGGCTCTCCCAGCAGCTCTCTTGTCTCTTCTGCGCT
TCCCCTGATGGACAGCCAAATGCAGGCGGCACCGGCTCTCAGGCCTGCTGCTCTTGCAAA
CCACTGGTTGGGGTGGTTCTGATCCGAGACGATATCTTCCATGCATGTGCTCTGGTGGCT
CTACGGCCTTCAGTCTAGGTCATTGCAAGCAACGGAACTTCTAGGCGCTTCATTCGCGGG
CGGCCGCGTGAAGTCACCCATGCGTCCGTGTTCGCTTCGATGCACCGTCACGCGGTGGGT
CCTCTGCACGTCAGCGTCAGCGTCTGGTAGTCCACCCGCACGGGGTTGTAGAACTGGCGA
TACCAGTTGAACGCGAAGGTCTCGCCCACGTTGTGCTCGTTGCACGCCGGCAGGCCTTGC
TGGGTGCCAAACCCACCGTTGGGCGTGCATCCAGCCTGGCCCGTGCAGGTGGTGTAGGGC
GTCGAAGCCACAACCGAGGATGCAGGCCACTCCCAACGATACGGATTGTTGGTCTTGCCC
ACCAAATCGGACGCGCACGCTTGCCGGCACACGGCCAAAGAGGTGCCGCCGCTGGTCCAG
TTGTAGTCGCAGTAATGCATGCCCATGTTGGAGACACATTCAAAATCGTAGGAGTAGGCA
TAACGGATGTTCCCCGCGTCCGAAAGCGTGTTGCATTGCTCTTCGTAAAAAGCCGACTCG
CTCACGTTGGCGGGCCAGTTGCCGGGCATCGGTGCGGGCGTCTCCACCCGTTGGATGGGC
ACGTTGGCGATGGCCCAGTCCAGCTTTGCTTTCTCCGCTGGCGTCAGGCGCACCACCGCA
TCGGGATACCAGTAAGAAATGCCACTCGAACCCGAGGGGGGCGGCACGTCCTGCCCATCG
GCCGTGTGCCACGCCACAACCTGCAAGCTCCCATCGCTGCAGCGAGCAGCCGTGGGCTTG
CATGTGTTGACCTCGTTGCGACGCGCCCCTGTATCCACCCAGTTGGACCAGCCGCCATAA
GTGGGGCCGGGCAGAGCGGTGGTGCCAAACGGGCAGTGGGTAAACACGTCCCTCGACCGC
ACCTGCTGCCGTTCCCAGGTGTGCGTGCCGGTTTGACCCGACGGGCAGGCTTGCGACGTG
GGGAGCCATTGATCGCGTTCCTCACGGGTGCTCCACGGGCAGGCCTGGCAATCCCTCGTC
GTCACGGCCGCCACCGTCTGGGCTTGAACCCACGCCTCGGGATGCTCCCACGCGGCGTCT
GAGTTTGGATCCACGTCGCCGGGAGCGCAGACCTGGCGCGTGCGCACCGTCTCTGTGCCC
CACGTGCCCGCCGGACAGCTCGCCCGGGCCGCCGAGCTTTCCGATTGCCGGCACGGCACC
AAGGCCGGCGGAGCCGGGGTGGGGACCGGCGTTGGGAGCGGCTGAGGCACCGGAACGCTG
GGCGCAACAGGAAGCGGCGGAACCGCCGGGGAAGGAGCAACCCCAGGGCTTGGCGACACG
CTCCCAGGAACGCCCGGCACTGCATCGGGCACGCTGGGAGCGGTGGATACGGGCCCAGCC
GGGGTTGGCGTTGAAGGGGCCGGGAACGCGGGCGTGGAGGGAGTGGGAAGCGTGGGCACC
ACGGCCACCGACGACCCGGCGACCAGGCCTGAGTAATAGACGACGTCGACCACGGCCCCA
TCGGCCCCGCACGCCAATCCCAGCCCGGGGACGTCCAGGGTTCCGCCGTTGCCCAACAAA
ACACTGGTGTTGCCCACGATCACGTCCCGCACGTTCGCGTCGCCCGCAAGGGCGGAGACG
AACGGCACGCAGGCCCGCGCAGGAAGCCCGGACAGCCCCACGGAAAAGGCATCCCCCGCC
AAGCGCACCGTGGCCGGGGACACAGTCACTGCACCACCCCACGCGTTGCTCATGGTCGCT
GCGCTGGCTTGGCGGAAGTCGGTGGGAGCGAGCCCATCCTCAAGGACGTTCAACGTGCTG
ACGCCGCGGAACGTGCCGATGACGCCATGAGACCGATCAACGCGGCTGGCCAGGTCCCGA
ACGTTCTCGACGTCCGAGGCCACGTTGACCCGGGTGGTGACGCGGGGGTAGACCCAAAAC
GCGGCGGCCCCCATCGCCGTGGCAACCCCCAATGCGAGCAGCAACTCGACCAGGCCAAAG
CCTGGGGCAGGAGAACGACGGCGAGGGCGGGCTTGCGGTGTCATGCATTTCAGCATGCGA
CACAACCGCGTTTTGACAAGCCCTGAGAGCAGTTCCTTATTTTAGTCAAAAATGTTTTGA
ATCAATGGGTTGACATCGGTTGGCGATGTGGTTGGATCGTGGTGTAGGAGCGGTTTAATG
GGTAAACCGACCTACCCACAAAAAGAGAGTGAAGACATGAAGATTCATCCCGTCGAGCCT
GCCAGCACTGACCTGGCGCATTTCCAACTCCACACGGCCGCGCGGTTCCTGGACGGCACC
AATGGCTTCAATCAGCTGGCCGACAAGCACCGCAGGATCCAGCGCTTGGCCACCCGCGCC
CGCCATGAGCGGCGTTGGAAGAAGGAAGAGGAGCGCTTCGCATGAGCCTCTTGAACATGG
CCCTGCTGTTTGTCGGTCTCCTGGGCACCGCGGTGTTCTACCGGGACCTGGTCGCCAACC
CCATCTCCGCCGGGCGCGCCCTGGTGCGCCTCTATCGCGTGTCAGCTCCTGTTCGACTGG
GCAGCAAGGCCCAGGAAGCATCCCGGCAGTGGTGGAGCATCGTGCTGGTGCCGTTCTACG
CGTTGGTGGCCCTGGTGCTCATCGGGGTTCTGGGAGGTGGGCAATGAGTGCCGGGACTGA
AAGCCTCATCAGGGCCATCCAAACCAACGACCCGCTGGCCTTCTATGGGTGGCTCCACAC
ACTCAAGGGGACGCCCGACCTGGACGCTGGCGTGGCCGGCGATCCTGGTATCACCGCGTT
GGCCGTCGCCTCCCTCATGTATTCCAAGGCCATCCAGTCGGACCCGGTCCTGGCGACGCG
TTATGCGGCGATGATTGAGGTGCTTATGGACGCCGGGGCCAATCCGCTGGTTCAGATCGG
GGAGCGGTTCGTGGTGTGACGGGGGCACAACGGGAAGCTGGAGCGGCGACGGGTGGACCA
AGGCCGAACGCTGGCGGAGGTCTGCGGGGGCGTTCTTTGCCCGGCGATGCAGGCATGGTT
TGGACGCCAACGGGCAGGCAAATGGTCCAATACCGCGCTTCATCGCCCTCATCCCGCCTA
CGCCCACCTCCGTCGCAACCACAAAGCCATGGCCTGACGCCCAGGGCGGCGGCTGCTCGC
CGCCGAAAAGCGGGGTGGAAACCACGGTAGGGTGGGCCACGGCTCCCGCCGGGCCCCGGG
GAGCTGAACCTAAGACGTCTGCACCGCTGAAACCCCCTAGCTGCATGGCTCTTGCGGGAT
TAGGTTTGCATCGTAGTGTGTTGCACGACCTACCCATAAAAGGATCCCATCTGATGCGTC
TCGTTGTCTGCTGCTTCAAGGGGGGCGTGGGGCGCACCACGCTTTCGCTCAACCTCGCCG
CCGCGTTTGCCGGCCAATCCCGTGTGCTCGTCAACGACCGTGACCCTCAATGTGGTTCGG
TCGCTTGGTCTGCGATGAGCGACGGGGAGACCCCGTTTACCGTGAGCCGTGCCTCATCCT
CAGGCTTCGACCTGGAGATTCAAGACCTGCCGCCCAGCGCCCCAGTGAAAGACCAGCTGC
CGGACGCGGACCTCTATCTAGTTCCCACGTTGCTCGATGGTGGATCGTTTGTGGTCTATT
TGCGGACGATTGAAACCCTGCGACGACAGGGCAAGCCCTTCCTGCCGGTCGCCAACCGAG
TCAACCTCAAGCGGGCGGAGCACCGCCGCCGGCTGGAAGATCCCAGCCTGGCAGGCGCCA
TCGTCATTCCCGAACGCGCAGCACTGGCCAGCTATTACGAACTGGGGGAAACCGTGTTCT
CCATGCGAGGAGCTGGGGTGGACAAGGCCCGAGAAGACATTTTGCGGGTAGGTCAGGCTA
TCCAAAAAAGATTGGCCAACCCGGGCCGGTGGCAGGCATGATGGAGCTCCCAATGCTGCC
CCTGCCGGACCTCATGGCTGCCAAGAAGACCCCCGCCAAGAACGCCGTTGCCAAAGCCCG
CAAAGACCTGTCCAAAGCCGCGAAAGTGGTCCACGCCAAGCCGCAACGCACGTATGCGCC
GCTCATTGATCTGGACCAGTTTTCCGAGGAGCAGCTGGCAGAGCTGATGGTGGCTGCAGG
GGACGCGCCTGGGCGCAAGACCTATTTCGACTACAGCGAAGAGCAGCCCTTTATCCGGTC
GGGGAAGAAGGTGTATCTCGAAGTGGGGCGTGGTAGCCAGATGTTTGACTATCGAGACGC
CCAGGGCGTCAGGACCGAGAGAACGATGGTGACCGTGCCGCCCAAGCTCCGCGATCAGCT
CCAGGATTTGACGGGAGAAGAGAGCCCGGTGATCACCACTGCGATCATCGCCTTGGCGTC
CTGGGCCTGCCAGGAACTAAAAAGGAGCAAGCGGCGCTTGGTGGTGGCGACGGCGACCGA
CGACCTGGATCCGGTGCGGAAACAGGTCCGGAAGGCGATTGTGGGGCGGGCGAGGAAACA
ACGGTAGCCCTGGGTTGGTAGTGAACGACAGGCGGCCATGGGCCGCCTTTTTTATGGCTG
GCGGCGGGTGGAAAGAGCAACGGCAAAAGCGGCTCAAAGCAAAAGCGGCATGGGGAAAAG
GCGGGTGGGGCCTCGGCTTCCGCCGAGCCCGGTGCTTGGCTGGAAGTGTGAGGCGTTTCA
GGGTTTTCGTGTCTTTTGCGGTTGCCCGTCACTTCTGCACTTTAGTCAAATAAATGTGTT
GTTTTCGGGTTTACATTTTTACGCTCTGTCGTAGCCTGGATTTGTAGGGAGGCAATACCG
CTGACCTGAAAACCAAACAAGGATTCATCATGAAAACCCCTCGCCGCCAAACCCTCGAAA
ACCGCGCCGCCCGTTTGGGGCTGCGACTCTCAGAAGCTGGGCTCCACGTCAAAATGGAAG
CCGCCAACAACTGCGAAGCCATGCTGCGGTGGGAGCTTTCGGACGGGAAATACCAAGACA
GTCTTTGCGGGTATGCCACCCTGGCCGAGGTTTCCGAGGCGTTGGATCACAAGGAAATCA
TGGCAGAGCTATGAGCAGGTCCTACGCCATCCCTGGGGTGGTAGTGAAAGACAGGCGGCC
ATCGGCCGCCTTTTTTATGGCTGGCGGCGGGTGGAAAGAGCGACGGCAAAAGCGGCTAGA
GCAAAAGCGTGTTGGGGAAAGGCGGGTGGGGCCTCGGCTTCCGCCGGGCCCGGTGCTTGG
CTGGAAACGTGAGGCGTTTCAGGGTTTTTGTGTTTTCTGCGGTTGCCCGTCAGTTCTACA
CTTTAGTCAAATAAATGTGTTGTTTTTGAGTTTACATTTTCAGGGCCTGTCGTAACCTGG
ATTTATAGGAAAGCAATACCGCTGACCGAAAAAGCCAAAAAGGTAACCGCCATGCAAAAA
AACACTTTCACCATCGAAGCTGACTACTCCACCAACAGCTGGAGCAGCAACTGGGAGCCC
ATCGACAACGCGGAATACTCGACACTCGCCGAAGCCGAAGCCGGCATGGAAGATCTGGAG
CAGAAACTGGGCTGGCGCAACATGCGCATCGTGGATGAAACGCGTTTTGTTTGGGCCTAC
GGACAGGAGGGCGAGGATGAAGATGCCTAAGCTCTATGCCATCCAATCCAAGCAACCGGC
CCCGCGCCGGTTGTCTGGACCGAAGAAAGAGCTGATCTACGTCGATGCATCCAACGTTCT
GATTGAAAGCGATGCGCATGTCCTAGATATGCGAGAGCTTCTCAAGCTCCACAAAGAAGA
TTTAAAAAAGAGGAGCAATAGCGTTTTGCAGGAGATCGCTCGTGGTTCGTAACCCCTACG
CCATCCGACCCAAGCAGCCGGCCCCGCGCCGGCTGCCCACGGTTCGCATTGCCCCGGCCA
AGGCGGCCGCATTCCGGGCTCTCGCTCGCCAGCAGGGGCTCACGGCCAGCAGTGCATTGG
CTGCCCTGGTGGCCACCCATGCCGACATCCGGCAGCCGTTCGGGCCCCGAGTCCGTGCCA
AGCATGGGCCGGATGGGAAGCGTTACGGCGCGATTTTGCCGGACCCGAAGGTGTCTGAAG
AGGTGGCCCAGGGCCTGGTGCGGGATGCCCGAACGGCGGGGATCTCGCTGGGCGAGGCGA
TGCGGCAACTTGTAGATCGGTGTTTGGAGCAGAGCTGGTGAAGAATGCTGCAAGGCCATC
GCAGCCGTTTTTGCTTACTCCGCAGAGGGGGAGGGTATTACTGCTGGCAAGGGCTTGGTA
TCTGATTCGATAACACTGGCTTGCCTAAGCTCCAGCCATTCCCGTAGTTCCGACACATAG
AGTTGCCAATGCGGCGACCTTGAAGCGACATCAACTATGCGCGATAGGCCGGCAGCCCTG
TTGATGTTAAGTGTGCTAATAATCAGCTCGATGAAGGAGTGCGTATCATCGACTGCTTCT
ATACCTTGTGCGAGTTCAATGATCTCAGTTCCTTCAATGTCATCTTGTGGTGGCAGACTA
CGGATCATCCAATGCAGCTGCGTCTCCGGCGCCGCAGCTGCATCATTCGCCGGGATAAGT
TTTCTGATGCCTTCGAGGCAACGCTCACGGCGCTCCGACGCGCTGGTTTCGGTTCCAGTT
AGAACCGCGTTGACACGTTCCCGTCGCTGGTGTTCGCTTGCATAAACATCACCGTCCAGC
AAGAACAGCTGAGATTCGACGCTGTGTGCTCCGGACAGCATCAATCCAGCAGCGAGGGTG
AAGCAGTTTGTCGCCGCGCCATAGGATGTTATGTTTGCATAGCGCTTCATTCCCAGCGAA
AAAAGCTCGTGTTCCACGATTGTCAAGGTCATTTCGTCTTCGACAAAAACCTCAAGCGGC
CGATCCCGTTCCCCGGTCAGTCGGTGGAGTGCCTCAGGCTTCGTATTTGAGAAGCAATAC
GTCTTGTTCTGATTTTTGACCGTGTGTAGGTGTTTGATGCTGGCAATCTTCGTGAGGTCA
AGAATCGCCTCTCTGTGGGTTGTGAAGATTATCTGGAGCGATTTTTCTTTAGCTCGATCA
TGTAGGAGCTGCATCAAGCGAGTCAACGCGGCGGTGTGTAGTAGGAGGTCAACCTCATCA
ATCAGGATGAGTGAATACTTCGGCGCTTTGAAGACGACGGATAGGATTTCCAGAACTCTC
TGCTCGCCCGCTCCCATGGCAAGCGCAGAATACCTGTTGCCATCGAGTGCAAGGCCATTG
TATTTTCGTCCGGCATGCGCCTTGTGAACATTGAGCTCGGTATAGGCACGGTTGAACACT
ACACCCATTTTTGCTTTTATGAGCGTGGCGTCAGCGTGCACCTCTGTTTGATAGTTGATG
GCTGAGTTATAGGTCTCTTCCTCAATGCGAGGAACGCAGGACTTTATTCCGATGAAGTAA
ACGTCGCGCTCCGGGCGCCTCGAATAGCGAGGGGACCACCTGTCCGCCTTCTTTCTGTAT
TCGGTGCTGATGTCTTTATGCTCAGTCAAGCCGTCTCTAAATGAATGATGCATGATCAGC
GAGCTGCCTGCCCACGTTGAATCGGATGTGGGAGTGAAGAACTCCCGAAACTGCCAGCTC
TTGCCGTCCGATCCTTCGGGTGGCCTATAACAGCAAGCGAGCGCGTGCAATACCGTTGAC
TTGCCGCAACCATTCGGCCCGAGGATTGCAGTGAGCGGTTTCTCGTCGAATCGAATCTCA
TCCAAAGCCAAGATTCCCTTGAGCTTCGTGATGTTCAAGCCATGAATCACTTGCTGACTG
ATTGCCATTTCGTAGTCCCTTGACGATTCCTTTGTCGGGGCACTCAATCGATGCCCACCG
TGCCGCTTCTGAGGCAATGATAGCGAGAGAGCGGCTTTAGTTCTTTAGCTTCACCCAGTC
CACGCCCAGCTGCCTCACCTCATCGCTCCACGCCCGGTATTCGTCCAGCGGCATCGGGGC
CTCCAAGCCGCGTCTGACACGCTCCAGGTATTTGCTCTTTCGGGCCATCGCCTCGCGATA
CAGCAGCTCCGCCTCCTCCACCCGGTCAGCACGGCGGGCGGCCCGCAGCTGGGCCAGCCG
GCGAACGGAATCCGGGTTGGTGGACAGCACGCGGGGAGCATGAGGCAGCGCCTGGCTGCT
GGTCATCGGAACCCGCTTGTGGTTGCTGACCGGGTCCATGACTCGGTGTCGCCAGCATTC
CCGCCAGTCATCTGCATTGAGCGGCCCATCGCTTGGCACATCCAACGGCACGACGATCCC
ATGGGCCTCGATGAGCGCCCACACGGCCCGCAGGAACGCGTCCACCGGAAGCCGTAGAAG
GGTCACCTGGCCCTCTGCCACCACCTCGCCCCCGTCCCTCATTCGTAACGCCAGCAGGGC
CTCGCTCAGTGCCAAGGCATCGCCTGACCGCGTGCTCCAGCCCACCAGGCCAACGCGCTC
CCCATCCACCTCACCCGACCAGGCGTAGACGCGGAAGCGGGGCTTGTCGAAACGGGCGGA
CAGGTTTGCCAGCAGCCGCTCACGCTTCGAGTGGCGGCTCAACGGGGTGAAGTGGTTCTC
TGCATACAGCAACGCAGAGCGCCGACGTTCCAGCAGCAGCGCCACGCGGTCAGGGGTCGC
CGACGCTTGCCACTCTTTCCAGCACACGATATCTCGCAGGCCCTTGGCAGCAACGCAGGG
ACGGCAGGCAGGCACCCAGTTCTCCACGACACTGACGGGGCCGCCCAGTTGCGCGGGCAC
CAGTGGCGTAGCCGTCCAAGACTTGGGAGAGGCCAGGTCGAGCGGAGCGGAGCAGAAGGC
GCAGGCGTTGCCGAACTCGGCCAAAACAGCCTTGCGTTGCCACCCGTTGGCCTTGCCTTC
CAGCGGGGCATCGGCTTGAGCAATGGCATCCAAGAAGGGGGTCAGCTCAAACACGGAACA
CCCCCCAGCCGTTCAACGCAGGCCCAGCAACCGGATCGCAGAACAGGGGCAGTGGGGCGT
TGCAGGAGTTTGAAAAAGATTTGACTAAAACGCTTTGCCGAGCCTGTCGAACCTCCCCAG
CGACCGCCGATCCAAAACCCAGAGCCCGCTTGCCCGAAACATTTCCAGACCAGCACTGGC
CCCCCAACCGCTGATCGAATACCGGGGGGCAGTGAACTTCAACCGAGGCCACTCGCTTGA
CTAAAACGGATGGGGTCAACGCTTTCCAGGCACCCGAACCAAAACCAATAGCCCCTGCAG
TCGTCCTCCAGAACCCCCGAGCAAAGTTGACTAAAACAGATGGAGGCAGGGCTTTCAGAA
CACCCGAGCAGCGTGACTGAACCCAACCACTCACGCGATCCCATGCTGGCCTCCGCTTGA
CTAAAACGAACTGGGACAGGGCTGGGGCGTGGGGGAAACGGCGGTCCCCGATTTCTGAGA
CAGGGGGTGCGGCGTCGGTGGAGAGGTGGGGAGCTGGATGGGTGGGGAGGCAGGCTACGG
GGGTTGGCGAAAACTTTTTTGAGCGGCGGGGCGTGGCGGGGGCGAGGGGCATAGGGGTCT
CCGGTTGGGTTGAGGATTGGGGCTTTCCTTAACTTCTACCGGGGAAAAGCGGAAGGGCAA
GAGCAGGGGAGCGAAAACTGGGGAGGGACTGCGGGGGAAGATGTTGGCTGCCCATTCACC
GTTCAGGGTTGTCCGAAGGGTGAAGTGAGTAGGCCATACACAAGTCGCACCTCCGATGGG
TTCCGGCTTGGCTAGAAACGCTGCGCGTTTCCACCCGCCCAAGCCTTGCTGCGCCTTGTT
TTCAGTCTTGGCTAACAACTTGGCCAACCGTTCGGCTGAAAAAGTGCGGGAAGCGCAGAA
AAACAAAGGAATACCGGCTTAGCCCCCTTGCGCTTCAAAAAACTCCTGCTAATCCATTGG
GTATGGATTTTCATTGCAGGGGGTTAAGTGGGTCGTCCGTCGCTTCTAACCAAATCTTTC
AGCATCGCTCCCGATGAGTTGGAGAGCGCGCGGTATTGCGCGAAAGAGCAAGGCGTTTCC
TTGAACAAGTATTTGCGCCTGGCGGTCTTGGAAAAGAACCGGGGCGTGGTTCAGGGGCTG
GAGGCGTCCGATGCGTTGGGCGACATCCGAGCCACGGTCCGCGAATCCGAAACGCGGAAT
GCCCTTGCCCTAGAAAGCGCGCTGGCGGACTTGCGAGCGGAGCAGAGCGCGGCGCTTCAG
GCCAACGAGGACCTGGTGGTGAAAACCCTTCAAGCGTTTTCCCAGTTCCTGGCGCAGCAA
GAACCCGACGCCGAAACCCTCTCCAAGCAACCGGCCACCAAAGCAGCAAGCCGTGGGCCG
GTAGCCAATCCGGCGTTCCTGCCTCCCAAGCCCTACTAACCCCTTTCCCAACTACCTCAT
AAGGAGGCATACCCATGAAGCGTTTCATCCTCACTCTCACCATCGCCGCGTTGCTGGCTC
CGGGGCTTTCGTTTGCCCAGGACACCCCCCAGCCCGAACCCCAGAAGAAGACCGACAAGC
TGCGCCTGTTCAAGGCGGGCGGGATTGGCTGCGCTGCCGGTGCAGGCATCGCTCTGCTGA
CCGGCAAGAAAGACAAGGCCCTGACGGCGTGCGCTGCAGGCGCGGTCGTTGGCGGTTTTG
CGTCGTATCGCGCGCAGGTCCAGGAAGCCCAGGAAGTGGCAGACGCCGCCCGCGCTGCGG
GGCTGGACGCCCAGGTGCATACCAAGATCGTCCAGGCCAACGACAACGATGGCCCGGTTG
AGGCCCTGGACAAGCTGGTCATCCGTTACCCGGCCGCTGACATGCAGCAGGTGAGTGCCA
AGACCGCTGCCACGCTGGACAAGCTGGCCGCGTTGCTCAAGGCGAGCAAAGAAAAGCTGA
CGGTTGGCTTCAGTGGTGCCGATGCCGCCGTGTGCCAGGTGCCGGTCGTTGAGCTGGCAA
AGCGCGGCGCGCTTCAGAACGCCACGGTCGATGACCAGTGCGGCCGGGGCGATTACGCCA
TCACGGTTTCGCCGATCCCCGACGTTCGCTAAGCCAACCGAGAGCTGGGGGGCGAGAGCC
CCCTGGCTCAAATCTTTTTCAAGCGCCTGGGAGGAACCATGACACCCGAAGAACTCATCA
AACAACGCAAGCAGCGCGAGCTGCTCGCCAAAGCAGCACAAGCCAAGACCACCGCGACCA
CGGACGCGGAGAAGCTCGTCAGCGATGCGACAAAAGAAAACTTGAAAACCGCAGGCCGGC
TAGCTGCAAGTTTTGGCAAAGCCTTGGCAGACAAAACCAAGCAAGCGGCCTCGGTCGCCG
CTGAGAAGGGGCGAGAGGCGCAAGAAGCGTTGGCCCGGCGTGCGGAAGAGGCCAAGGCGC
GCAAGGAAGCCGAAGCCGCAGAGAACGCGCGCCTGGAAGTCGAGCGCGCCCAGGCGTTGG
CCGAGCAAGAAGCGACTGCCCAGCCCGAGCCGCGGGTGGTTGAGCCCGAGCCCGTTCAAA
CCGATTCCGCTCCCGAAGCGCCCGAGCCGGTTGTTGAGGAGGTGGTTCCCGAGCCGACAC
CAGAACCAGAAGCAGGCCCCGCGCCTGTCATCAAAGAGCCGGTCAGCGCTCCTGCGCCTG
CCGTCAGTGAAGCCGTGGACGCAACGCCTGCCGCTCCAGTGCCGGCCGAGCTGGTGGCCC
CGTCTGTTCCGAACCCCGAACCGAGCAAGTCAGCTCAAGCCCCGGCACCGGCCCCCAAGG
CGACGTCGACCCGGGCCCCGGTGAAACCGGAAGCCCTCAAGGCCAATCCGGCCGGTGAGG
CGTCGGCGAAGGCCAGCAACAAGAAGGGCTGGCAACTTCTGGCTGGGTCGGGCGTGGCCG
TCCTTGTGCTGGGTGGGGCGTTGGCGTGGTGGACCACTCACCGCTCCAGCGAAACCGTTC
CGCTCCAAGACAAACCGGCTGCAGCAGTGACTGCCCCGGCCCCCGTCGCCGTGCCAGTTG
CTCCGGTTGTATCCGCGCCGCCCCAGGTCGAGGAGCCCAAGCCCGTGACTGCCCCGGTGG
AAGAGAAGGCCGCGGTCGCTGCCCCGGTTGTGGAAGCCCCGGTGCTGGCAGAGCCACCTA
AGGCCCAGACCCCGGCAACTGCCCCGGCGTCAAAGCCGGTGCCGGTTTCGAAACCAGCTG
CAAAGCCCAAGCCGGCCCCCAAGCCTGTTGCTAAACCCGAGCCGAAAAACGATTGGCAGG
ACCAAGCCAACAGCGATATCGACGCGTGGGCAGAAAAGATCAGGTGAGGTGCTTGCGCTT
ATCGAAAGCCTTGCTAGAAAGAATGTGTATCCATGAAAGATGGGAGGAAAAATGTTTGGG
TGGTTGTTTACGCAGTATCGAAAGCCCGGAAAGCTCCACTTCGGATCGAAGTGGCTCAAC
CTGCATGGGCGATTTTTCATTGGTAACCCAGAAAGATTTGGGCTCTCCGATTGCCGAGAG
AACGTCCTGACCTCGTATTACTACCTGCGGGCGGACCGGAAGATGCCGGTGGCAAACGAT
GGGGACTTTGATGCCTGGAGGATGGACGCCCTGCGCGCCAGCCAGGTTCGGCACGCCAGC
GAAAAACATGTGTCCAAAGCCGGCTTTCTTGTCACCTCGGCCGCGTGCGTGGCCCTTTGC
TTTGGGGCATTGGTCGTCAACAAAGTGAAAGGAACACGCCCTTCGCCGGCGGCGATCCAA
CTCGCGCCCTCGTTGTCGTTGAACGAGTGCAAAAAGAAATGGACGAGCGGCACCATCACG
CCTCAGGAAATCGTGGCGTGTCAGGCGCTATCTCAAACCAACAACAACAACAACGGGAGG
CACTGAGCATGTTGCTATCGCTGATGGATTGGACGGTCGGTATTGGCCGCAAGCTGTTCA
AGAAGGACGATCAAGCGTCGAGCACGCTGGAGCAAATCATTCTGGACGGCAATGACCGCT
ACGAAAACTTGGTCGGGCGCTTTGACGTGAGCGACCGCGTGAAGAGCCGCGTGCTGGACG
TTCCCCCAGAGGATGTAGATATGGCGGTCCAAGCGGGCGCGGTTTTCGACGAGAAAGAGA
TGGCACTGGTTGTGCCCGAAGAACTGGATCTGGACCAGTTCCATCCGTGGTGGCCGAAGG
TTCCGGAGGATCTGCGCAACACCCAGGCCCGCATGATCATCACCAAGGAAGGACGTCGTG
CCGAAGGCTTCGTGCTGGGGGACGACATGGCGCTGGGCGGCGACAGCACTGCAACCTCGC
TGATGTATCTGGCCTTCCCGCTGATTGGTGCGGTTCAATACTTCTTGGGCTCGCTCATTG
GCGTTTTTAGTTACGTGGTGCTGCTGGCTGCCATTCCTTACTTTGTTGCGTTGAAGCAAG
CGGAAGGGATGAAGGAAGCCTTCAAGGGCCTGGCCCTGATGGTGCTGCCCGTGCTGATTG
CAACCGCTTCGGCGGCGTTGTCGTCCGCGCTCCACGTGGACGCGGCCAGCATGGGGCAAG
CAGCGGTTGACCCGATGAACACGGGAGCGGGGATGATGGCGGTCGCTGCGGGCTTTGCCA
AAATGGCGGGCATCGTTCTTCTGATCTTGACCATTCCTGGCCTGCTGTTGTTTGCGGCCT
TCCTGAGTGCGGCCTCGCATCCCCACCGGGGCGTGCTGGGGGGGACCGCCGAGCGCTTCA
TTCAGATGATGAAGTGGATGGTGGTGATCTTGGCCCTTGTTGGGGTTGGCTCCCTTCTCC
CGGACGGAATAGGCGTGGCCGTGGCGTTTGTGATCGCGGCCATGTATGCCCTGCAGTTCA
CGGAAGGCAACTTCGTTCAAACGGCCGCTCGCCTCTATCTGCAGAACTTGGACAACAACC
TGGCGACCCAGGGGGCCCTGTCCAAGTCCCACGTGAAGGCCCGCGAGCAGCAGGCTGCCG
AAGCGTTGCGCGACAAGACCCCGCTTTTGAAGGTGGGTCGAGCGTCTGGTCACCTGAACG
ACCGCGGCCATGGCTTTGCGCCGGACAAGGGCACGGTGATGATGCTGTCCTGGCGCGACC
TGACCCAAGGCCTGATCGTCTACGGGCGTATCGGTTCGGGCAAGTCCTTCAGCGTGCTGC
GGCCGTTGGCCCGTCGCTATCGCGAGTCCGCATTGGCCGTAGGACTGCGGAATGAACTGA
AGGGGAGCGCCGCGGGCGAGACCGTTCTTGATGCGAAGCGCAGCGGGGGTGGAGCACTCA
TCCTCGACGCGAAGGACGGCGCGATCATCTCCGATTTGGGCAAGGACGCGTTTGATATCG
TCGTGCGCGCAGGCATGTCGGTGGCCCCCTACGAGGGCCTGGAGCCGGATCAAATCACCA
AGGCCCTTCGCGGCGCGACCGGTGGCAAGGTCGATGAGAAGTCCAAGCTCTGGAGCGATG
GCGGCGACGCTTTCCTCTTCCACACCGGCATCGTCCTGAAGGCCGCATGCGAGCACGAGC
AGGCCTACCGAGACTTCTGCATCGCCAAGCTGGAAGGGTTGGAGCACGCCCGGTTGATGA
TGCTGCTGGAGCGGGAGGAGCTGGAGAAGCGTGGCTTGGGGTTGGAAGACCTGGAAGCGG
CGCTGGCTCGCGTGGAAGAGCAAATGGGCACTTACGCGATTGTGGCGGAGGCTTCCCGGA
ACTGGTTCTACACCCCATTCCACCATGCCAAGCTGTTGGCGATGGTTGAGCAGGTGGTGC
CGACGCCGCGTGGCGGGGAGATTGCCAGCGCTCGCGTGCTGGAGTTGGTGAACTGGTTGG
GGTTGGAGCGCCCGGATACGTCTAGCACGGACGAAGAGCGTGAGGCCTATGCCGCCTACT
CCCGGGACTACCACAACCGCTTGGCCACCCGGTCCGAGACCGTCCATCCCGACTTGCTGC
GTCCCATGTCCCAGCTGCAAAGCTCGCTGGAATGGGCATTGCTGGGCGTTCCCGCAATGC
ATAAGGAGCAGCGCCAGTCCTTCACGTTGAACTCGCGGGGGCTCATCGAAAAACTGCTTC
GGGGTGAAAAGCTCCGGACGGCGGATGACATCCCGTGGCATTCCGTCGAACGTGGGGAAG
TGGACGTCTCTCAGGCGCTTTACGGGAAGTTCGTGGGCTTGTTCCTGCCCCCCACCCAGT
TCGGCGAAGCGGGCGACATGATGCAGCGGTTGCTCAAGCAGCGTGTCATGAACGGCATTC
GGGCACGTGGGGCGCACGGGGACAAGTGGCGCGAAATGCTGCCGGGCCAAACCGACGTGC
TGCTGATGATGGACGAGGCGCATTTGCTGCTGACTTCGGACGATGTGCTGCTCTTCAGCA
CCTCCCGAAGCCTGGGGTTGATGCCGGTGATCGCGGTGCAGGGCCACGACAGCCTTATCA
ACACCTACGGGTCGGAGAACGAAGCCGATTTGCTGGCCAACACCATGCAATCGGTCGTCG
CGCTCAACCACTCGTTTGTCACACGCAACTACTTGATGAAGCGGCTGGGCAAGGCTCAGT
TGACCACCTTCAAGGAGCCGACGCGTGGCATCGATTTCTCGGGTGGCTTGACCAACTTCC
GCCACAGCGTTCTCAACGATCCGAACCACCCCTACGCAGCGGCCTACGAGCAAATGCTGA
TGCAGGGCGCAGGCCGCTTGAGCGCGCTTCGCGTGGATCCGGCGACGGGGCGCAAATGGC
GCGTCGGGGCTGAAGACACGGTGGGCCAAGAGGAGCTGGCACGGGACATCGACATGCCCA
CAGGGGGCAAGCGGGAGGTCCTGCCGCTCTTCCTGGAAGAGGAATACCCGGCCCTGACCG
CTGCACGTGGCAATGCGATTGTCTCGCTCTGCCGAGCAGGCGTGAGCCGCACGGACTTGG
CCGAGATGATGCCCAACGACTGAGCCCCAAAAGGGCAAGGCAACCCTTGCCCTTTTCCAA
AATCGATCAATGCTGACCTAACCATCCATTTCCTTGAAGGAGGACTTTATGAGCAATGCC
CACTTCGACGTCTTCAACGACCTGCTGGGCGCTCGCGATAAACGGCGAGCCAAGCTGGCC
GGAGAGCGTCCAAACGACCACCAACCGCAGAAGAAAGCCGTCTTCGACCAGTCGCTGGCG
AAGGACCAGGCCGATATCCAGGAGAAGCAACAAGCCGTGTTGGACTGGGCCAAGCAAGCC
AAGCCCGACGAGATCACCGACGCGCGAGAGCGGTTGCACGCACAGGTGCAGCAGCGCGCT
GAAGACGCGCCCAAAGACAAGCACGCCCAAGTGGTGTTCAGCACCGTGGACGAATGGCGA
CAGAAGCGCCAGCAGAAGGACGGGGGGCAATCCTTGGGGGAAAACATCCCCATGCTGACT
GCGGCCCAGCGGCAGCAAACCATGGGGCCTGGTAAGTTGGGCTACGCGCACTACGCCGCC
AGCGCGAAGAAGGAAGCGGACTTCATGAAGCGCTATGAGGCAAACTTCGACTGGGATAAG
CACGAGGCCCAAGTCCAGAAGAACATCTACCGTCAATGACGGTCCATTCCCCGTGTCGCA
TCCAGGGCCCTTCGGGGCCCTTTTTGTTGGGCACGTTCCCTTGTTTGTGAGTGGATCGAT
CTACCCATAAAAGCAAACGTCAAACGCGGCTCAAAGCAAGAGGCGGGATGGGGGTTGGAA
AAGAGAAGAAAGGTTTTGACTAAACATCAAAAGTGTCGATCAATCGAGATTTTTAGGGTT
GCCAGTTTTGTGAGATGTGGTTGACTGTAATCATTCAAACACAACCGGGGGAGGCCCCTA
TGTATATTTTTGCCGATGCTTACGAGTTCGCCGTGGACAACGTGGGGAACCTGCTGTTGA
CGTTGGGTGCGTTTTCGGTGGTGAGCTACGTGGCCGCCAACGTGGCAGGGTTGCTGGCAT
GATGGCCTGGTTGAGGGAGGATTTAGAGCAGATGGATCTGCACACCGTCTCACTTTTCCT
ACAAACCGGGGTTTTGGTCGGCGCGGCTTTCATCCTCAAGATCGCTTGCTGATTGCCAAA
ACCGAAAAAGACGGTATGCAAAGGGGATGGAACCCCAACACGACAACCCAGCAGGCAACC
CAGGTGGGGGCGATTTCTTGAATCGTCCCCACGAGCCGTTGCTTCATCCCATCCTCCACC
CCCTGACGCTGGCCCAGTTCTACGGGAAGCATCACGAGGCCGCCGCGGCCGCCGATGCGC
GGGAAGTGTTGGACCTGGCCACGCGGTTTTGCCGAGAGGCCCAGGTTTGCGGGTTGGACA
CCCACACCGACGCGGGCTTTGACTGGGTGATGACCCCCAGCCGTTTCTCCAACCGCATTT
CCCTGGAGCTGGGGCAGGGTGGCCACACCGCGTTGCTTCAGGTCGATCCGGACCTGTCCG
CTCACCCGCTCGACGCAGCCATCCATGCCGGCGTGCTGGGCCACAAGCCCCTAGCCTCCG
CCTACGCCTTGCTCCCGGCCGAGCAGCGGGATGGGCTGTTAAGAGAACTGAGGGAATCCA
TCGGCCAGGTTCAGTCGAACCGCTCCGCAGCGAAGCAGCTTCAGGCCCTCCGAGCCCTGC
CTGAACTGCCGGTGCCGTCTCAGCCGCCTCTGGACATCGCCCAACTGCTCCGGCGGTTTG
AGGTCCCCGATGCCCAAGCCCGCTTGGCGGCTGACCACATCAAGGCGACCTATGGAGAAG
CGCTAACCACAATGCATGGTAGCCAGGTGCTGGCAGCAGCCCATGCGCATGCCCCGCACT
TGGGGCTATACGGAGCCCCTTGGCAGACGTGGCTTTGCGAGAGCGCAACGACCGGCAACC
TGGATGGGGTGGAGGCCTGTTTGCGCATGCAGGCCGAGCCCAATGTGCCCGACGCCAACG
GCGAGACGCCGCTACACCTCGCCGCGCGCCACGGCCACCCCGGCATCGTTCGTCGGTTGA
TTGAGGCCGGCGCGGATCCAGCGTTGGGGAACCCCCGCGGGGAGACTCCCCTGCATGTGG
CGGCCCAACACAAACGCGCGCAGTGCTGCCTGGAGCTCATGGCCGCAGGCGCGGACCCTG
GGCAGTTGGATCGTGAGGGGCGCAAGCCGGGCGACGCTCACCGGGAGAAGGCACGTGAGC
AAGTCCACGGTTTATGACTGCTGGAGCTGGACGGTCCCGTCGAGCATCGAGCCAAGCCGG
GCCGTCCGCTATTGGCCCCAGGCCCTGCTGTCTGGGGCATGCGTCGCGGCGCTGACCTAT
CCCGCGGCTCTCTGGCTGGGCTGGCAAATCCCATCATCACATTCACTGATGAACTTCGGT
CAGGCACTGACTGGCAGCCTGGCGGCGCTGGGGAACCTTGCCACCGGCACGATCTCATTC
CGAGAGCCTGCCGCCGCATTCTGGGAGGTGGCCAAGGAGCAGGCAACGTTTGGCACGTTG
GCACGGGTCGGCGTTGCGGCGGGCTTGGCAGGGTGGGCGTCGATTTGGGCGACGCGGCGT
GGGCTCATCCCGCGCTCAAATACCTGGCATGTGTCCGGCGCTCAACTGTTGCAGGGGAAA
GAGGCCCTGACTGAAGCCCGGCGTCGTTCGCTTACAAAGAAGGAGCAGAGGGGCGAGCGG
CATGCGTTGTCACTACATCCGGCTTGGGTGGTCAGCAAGAAGCTGCTGGCCCGTCACATG
TTCATCTATGGAGCCGTGGGAATGGGCAAGTCAGTCATCCTGAAGCACCTGCTGGAACAG
GTTGTTCGGCTCGACAAGAAGGCTTTCATCTACGACATCAAAGGAGACTTTACGTCGATC
TTCGAGCGCCCGGTGATCGTCTGCCCCTTCGACAAGCGAAGCTGGATCTGGGACGTGGGC
CGGGACGTAGCGACGCAAGCCCAAGCCGCCGCGTTCTCCCAAAGCATCATCCCCCCGGAG
GAGGGCAGCGGCGCATTCTGGGCGTCTGCGGCGCAAGCCTTGCTGGAAGGGTGCGTGCGC
GAACTCCAGGCCACGAAGGGCAAGAACTGGGGGTGGGCAGAGTTGGCCGCGTTGGTTGCC
CGTCCCGCTGAACCGATGGCTAAAGCACTGTCGCTCTACTACCCCCGAGCCGCCGCTCTC
ATTTCCAATCCCGATTCGAACACCACCAGCAGCTGTATCGCCGTGCTCGCCAACGGCACC
GCGGTTATCGAGCGCCTAGCCTTGGCATGGCCCGAGCGCACGCCTGGGCAGATGTTCTCC
ATGCTGGACTGGATCAAGGACGACTACACGGGATGCAAGCAGGTCATTGTTCAATCAGGT
CCTGATGAGGTGCTAACCAAGGCCTACATCTCCGCCATGATCAACGTCGCGGTGCCGGAA
ATCATCGGCCCCTCGCTGCCAGATGACGAAACCGGGCGATTCCTGGGGTTCTTCTTCGAT
GAGCTTACCTCCGCCGGCAAGCTCAACATCGAGCTGTTGCTGGCCTTGGGACGCTCAAAA
GGCGTGGTGGCCTGCATGGCCGTGCAGGATTGGTCACAGGTCGAGAGGGTCTATGGGGAC
AAGACCGCGCAAGCCTTTTCAGGGTTGGTCGGCACACACATTATTTGCCATCTCCAAATC
GGCGAGACCCGGGAAAAAGTCTCCCGGAACCTGGGCAAGCGCACCGTGGCGTGGCGCACG
CATGATGACAAGGCGACCGTCCACGAGGAGTCGAAAGCCGTTGTTCCGCCGGGGCGGCTC
ACTGACGACTTGGGCCCACGCAATGGCAGCGCCTATGGCTCCGAGAGTTGGGGCATCCGG
GCCATTGTGCAGACAAGCCGGGACCCACTCTTGCTGGACTGGCCGGGCGTCAGCTACCCG
CACGCGCGCGACGGCCAGGAACGCGCCGCGTGGACCCAACAGGGGGCGCGCCCGGTGGAG
CAAAAGCCCATGCCACCGAGCGACGCGCAGAGCGCTGCAGAGGTCCAGCGGGTCTTGAAG
ATGACCGCCGACCAGGCCGCCGCGGAGCTGCGAAAACGTGGTGCCACGCCGCCGAAGCTC
CGCGCCGTTTCAGACGACGAACTGGAAGCCATCTTCCGCAAGTAGTGGGGTTGTGGAGTC
GCTGGGTTTTGGTAGATCTGAAGGGATACCCATTCCTGGAGAACTCCATGTTCAACGTCA
CCGCATTGACCGCTCAAGGCACGGACAGCAAGTCCGGCGCGGCGGTGGTCGAGTATCTGA
TGCTCACCGAGTATTACCTCGACAAAGACGGGAACGCGCAGGGCACCATGGCCTGGGGCG
GCAAGATGGCCGCGCACCTCAATCTCTTGTCCACGGCGGTAACACGGGAGAGCATGAGCA
AGCTGGCCGAAGGATTCGACCCCCAGACAGGGAGGGCGCTTTGCCAGAACGCAGGCCAGA
AAGGCAAGGTGCGGCCAAAGGTGGACAAGAACGGGGATCCCGTCCTGGACGCCCAAGGCA
AGCCCGAGGTCGTGGTGGTCGGCGGCCACCGGGTCGGCTACGACGTCACGGTGTCGGCGC
CCAAGGACGTTGGGATTCTCTTTGCAATGGAGTCGCCAGAACGGCGCGATGCCGTGCTCA
AGGCGCACCAAGCCGCCTCTACAGAAGCGATGAACCGGCTGGAACAGATGGTTGAGACTC
GACGGGGAAAGGGCGGCAAGGACGTGATCGGCGTGAAGGGCCTGGTGTGGTCAAGCCACC
AGCACTTCGCCGGGCGTGACCTCGACATGGATCTGCACACCCACCATCTCGTTTATGGGG
TGGCGCTGGGAGCCGATGGCAAGGAATCGACCTTCGATGCCGTCGAAATCTATCGCCATG
CCCGGGCCATGGATGAAATCTACAAGCTGGAGCTCTACAAGAACCTTCAAGGGTTGGGCT
ATCAGGTCGAGCACGTCCGAGAACTGGACGACGACGGCAAGGAGACCAACCGATCCTACG
CACGCCTTGCGGGCATCGACCAGGACGTCATCGACCACTTCAGCAAGCGCCGGAAGGCCC
TGCTCGAATACGCGGAGCAGCATGGGGTCAGCACCCAACAGGCGAACAAGGCCACGCGGA
AGCACAAGAACGAGCCCACTTACACGGAGTTGGTCGAGCACTGGCAGGAGGCTTTGAAGG
ACTTCGAGCTGACGCCGGAGACGTTGAAAGCAGCGCGGGGGAACCTGAACAAGGTGGAAC
ACAAGAGCGACGCCGAGCTGCTGGAACTGCTCCACGAGAACGAAGCCGTGTTCAACGACA
TTGATTTGGTGCGGGTGCTGGGAATGGAATACGCCGGCAAGTTGGACGCGGCCGGACTCC
ATGCCCGCATTGAGCAGTTCAAGCAAGACAATGGGCTGGTGCTGGTCAACGCCGAGCGCT
TGGCAGACGAAGACCGGGGGCAGACACTGGCCCGCAAGCACACGGAAGACCGGTTCTGCG
CGCCATGGATGTTGCAAGCGGAGCAAGCGGTGGTGGACATCGCCAACCGCCGGGCCAACG
AGACCCAGCACCATGCTTCGCAGGCCACGGTGGATCGCGTCATTGAGGACTACCAGAAAG
CCAAGGGCTTCCAGCTCTCGCAAGAGCAGTTGGTGGCCGTGAACCACATCTGTCGCGGCA
GTGGCGGGGTGGCAAACTTGAGCGGCTTAGCAGGCACCGGCAAGACCACGATTTCCGAGC
TCTACAAGGAAGCGCTGGAATCTGAGGGGATGGTGCTGCTGGGGGTGTGCGTGTCGAACA
AAGCCGCCCAGAAGTTGGAAGTGGAATCAGGGATGCCCTCAACCTCCATGGCACAGATGC
TTCACGACTTGGCCGAAGGCAAGCGCGAACTCCAGCCCAACGACGTGCTGGTCATTGACG
AAGCCGGCATGGTGGACACGCGGGACACCCGAGCCTTGTTGGCCTACGCAGAGAAGGCGA
AATCCAAGGTCATCCTTCAAGGCGACGCCGAGCAACTGCAGCCCATCGGGGCCGGGTCCG
GTTTTCAGCTCACCAAGCAAGCGGTGGGCGATGTGAAGTTGACCGAGATTCGCCGACAGG
CGCGGCAGGAGGACCGCGAGACGGCGATGGGGTTCTACGCCAAAAACGAGAACGGTGAAG
TGGTCGATCTGAAAAAGGGCACCCGCAGCCGGCGCGAAACCTTGGAGCTGGGCGATGAGC
AGAAGGAGCGCCTGATGGACTCCATCGTGGAAGCCCACTCGCAGGAGAAATGCATCGAGC
GCCTGGTGAACGACTACTTCAAGAATCCAGCGGCGCTGGACGACAAGCTGGTGCTGGCCC
ACAGCCGGGCCGAGGTCGGCGCTCTCAACGCAGGGATTCGAAAAGGCCTCAAAGAACGCG
GCGAGATCGGCACGGATGAGGTGGTGGTGGAGGGGCGCGTCAATGGACGAAAGTTCGATC
TGGCCTTGGTAGAGGGAGATCGGGTGATGTTCACAGCCAAACGCAAGGACTTGGGTGTGG
TCAATGGCACCCAGGCCACCATCCAATCCATCAAAGCGTCGCGCTCTGGCGGCTACGATA
TCGTCGGCACCTTGCGTTCGGAGAACCCAAAGGAGAATGGGCGCAAGGTGGTGTGGAACA
CGCACGAGCACAAGGCGGTGGTCCACGACTACGCGGTGACCGTCCACAAGAGCCAAGGGC
AGGGCAAGCGCGAAGTGTTCCACCTTATGAACCTTGGGATGATGGACAACGCCAGTTCGC
TGGTGGCCTTTACCCGTTTGACTAAAGGGAGCTACAAGCTGTATGGCACCTACGATGACG
TGGAGCAACTCAACACCCGCTTGGGGTTGGAGCGATTGAAGGCGACCGTTCTGGACGCGG
GGCTAAAAGACGATCCGCAACGGCCGGTTGTCCAGCGCCTTGGGGCAGCTGCACGCCCCA
CCGCTCAACGCCCAGCCGCTCAGCGAACGCGCATCCAAGGCAAGCTCGACGCGCTGCTGA
AGGAGCACGCGGAACGCCCAAAACCGCAGAGGAGCGAGGGCGAGCGCAAGGCCCGTTGGC
TGCTGGAAGTGCTGGAGCCGTTGCGGCGGGCGCGCAAGGCGTCTCCCAAGCTGCCGGCGC
AGTCCCCGAAACACACGCAGGGCTTCTCGTTGTGAGCAGCAGGCTGGGCGGCCATGCCGC
CCATGTGCTTTTCTCTCCAAACCGCTTTTGCTTGGAGGGGCGGCCCGCGGCTTCCGCCGG
GGCCCTTGCTTTACAGGGTGGCCATGACCACGGCCTGCAGCACTATCACCGCCACGCCGA
AAAGGAAGGGGTAGAGGAACAGCCATTTGAAGAACCCCCAAGCCAGGGACGACGGAGCCC
CCGCCGAGCGGCGCGGAACCGCCTCGGGCCACGCATACCCCGCCGCCAAGGACTTCATGT
AACCAGTGGTGCGCCTGCGGGGATCGCGGATAAGAATGCCCGGTGGCTTGCTATAGATTC
GCCAGCCATGCTGAAAGGCTTTGTAACGCCAAGCGTATTCGTGAGCCTCCGCATCGGCCT
GGGTGCCCGTCATGCTCGACAGCGGCACGAACGAGAATCGGCGCCCCTGCCAGCCCCCAC
GAGCGCTGCGGTGCTGCTGCTCGCGTTGGTTTAAGTCGACGGTCTGCCCCACGTAGCAGC
ACCCGTTGTCAAAGAACAAGCCGTAGAGATGGCGTGGGCGGGACAGGTATTTCTGATTGC
GTTTCCAGTTCAAAGGTCCTCCCAAGATGGGTATACCTACATACCCATAAAAGAAAGATC
CGATTCGTCAAGGCTCGCCACGAACAAAGGCCCCGAAGGGCCCTTGCCGAGATACGATCA
CCTCCTTTTCCACCACGCAATCGTTTAGCGCCCCAAGTTGATGCTCAACCCGAAGCCGGC
CACCGGCTTGTTGCCAGAGCCAAAGGACAGGCCAGCAGAAATACTGGTGCGCTCAGACAC
CCGAGCACCCCAGCCCACGGCCATTGCAGCACTGCCCCCCGAGAATCCCACGCCCACGTT
CAGGTTCACCTGGCCAACGGCCGTGCCCCCGTTCTGGGCCGCAGCGGTGGCCATCTGGCT
CATCGCGCCGAGTTGTGCGCCCAAGCCGTTGACGCGGCGATCCTGGTGCCGCAAACGGCG
GTCCGTATCGACCCAGCGGTCATCCCACACCTGCTGCATTTCGTAGACCTGCCCACCGTT
CACAGCATCCGTGGACCCGCGTTCGATGCGCCCCGGAGCCACGCCGGTCACGCGCTGATT
GCCCGCGTTGACGCCCGCAGTCGTCACCGAAGGGCCGCCTTGAATCGTCACGCCTTGGCC
GTTGAGCGTGGTGGTGCCGACCTGGACGGAGCCCGCGTCAGACAGTTGCACGTTGTCGCT
GACCGCCACGGTTTGGGTGCCGTCCGTGTTGTCGGTCACCTCGACGTTCTTGCCCGCCCT
TACAGTCGAGCCCGCGCCGGTCCCGGCGGTTCCATCCACCCCATCGGTGCCGGCAGGTCC
TTGGACCCCTGGCTCCCCTTTCAGGCTTGCCAGCCAATCTTGTTCATTGCCTTGGAAGCC
GTTGGCCAACGCCACCTCGTAGGCGCTTAACCCATCTGCGCCGCGCGGGCCGGGCGTGCC
CGAACCGCTGCCTGGGTTTTGTTCAAGGAAAGTCACCCGTCCATCTAGGTCGTCCAAAGC
GGCTCCCACAGTTTGATGCGTGGCACCGCTGCGGAACTGATAAATGGGCGCGACAAAGTT
GCCGTTGACGAACGTGGCGCCGCCGCCCAACGCTTGGGCCGCCTGACGGACCTGACCGAG
GTTTGCGACGTCGGTGTCTGAGGTGCCGGCCCGAACGTTCGTGATTCGGCGGGTGCTCTG
GCCTCCGTCCTCAAAAGTGGATCCCACGCTGACTTCGTCGCTGGCCCAGCAACGGCTATG
AGAACCCAAAGCGACGCAATCCTGCGCTCGGGCCTCAGCCCCAACGCCTAGTGCAAGTGA
CTGAAATGCATCGGCAACGGCAGAACTGCCTATGGCGACTGCATGGTCAGCGTTTGCCTC
TGCCAAGATGCCTTGAGCAATCGATGCATTGCCCCGCGAACGGCTGAAGTAGCCAAAGGA
CATGGAAAGATCCCCACTGGCTTGTGACTGGACACCAACCGCCAAGGAATGGGCTCCGGT
AGCCGCGGATTGCGCGCCCAGGGCTATGGACGCTTCGCCCCCCGCGTAGCTCAGCGTGCC
TACCGCGACGGCGCTCACCGCCGCGGCATTTGCGGCTTGGCCCGTCGCAATGGAGTTCGC
GCCGGACGCTTGGGCATTCGTCCCCGACGCCACCGCGTTGTCTGCGGAGGCATTGGCTTG
AACACCCGTGGCGACGGCCCCGTTCCCGGAGGCATTGGCATAGGCGCCCGTTGCAGTGGC
ATTCGGGGCTGAGGCTTGGGCGTATTCCCCGGTCGCCGTCGAGTTGTCTGCGGAGGCGTT
GGCTTGAACGCCCGTGGCGATGGCCCCGTTCCCGGAGGCATTGGCATAGGCCCCCGTTGC
AGTGGCATTCGGGGCTGAGGCTTGGGCGTATTCCCCGGTCGCCGTCGAGTTGGGTTCCGA
AGCCGTGGCCCCGGTTCCCGTGGCGGTTTGAGCAAACGATGGGGAGGCAAACAACGAGGC
CCCCATCAAAGCCGTTAAGATCGAAATGCGAAGCGAAGACATGAAAACCCTCCCGAGTAT
GGATTGATACTTCATCCATAGCAGGCGATTGCATTTCCGCAAGGCGATCAGGCGATCTTT
TTCAAGGTGTTAGGGAAGGTGCCGACACAAACCCGAGCCGGGAGCGTCCAGTTCCAGGTC
ATCCGGTTTTCATTGCCCCACGCCAGACACGACGTTTCCATCCCCGCAGGGCACCAAGCC
GGCGCCAGCGCACGGGCCAGCACTTCCGAAGAGGGCTCTCCGGTCACCGAAGGAAACGCG
CCCGGCTTGCGCCCCTGCCGGTAGGCCCACTTGGCTTGGCCGCACTCGGCTTTCATCTCG
ACGTGCGGATAGTCTTTCGGGCTGGTCCATCGGCCGCCCCAGTTCAGCCCCACGATCTCC
GCCAGCTCCCCAAAGCGTTGATAGCCGGCCATCACATGGGCATCGTCCAAGTTCCAGCTG
GGCTCCCCATTGACGAACACGGCGGCATCCAAGGCCAGTCCGAAGTTGTGGCAGCTGGAG
AATGCCCCAACGCTGGTCACGCCAGACCCGGAGGCAAGCAGGGCCGCCTGGCGCTCGGGG
CTTCGATACCCTTCCACGGGCCGCACATCAAACCCTTCCGCGGCCAGTTGGGCTTGGACG
GCTTCGACCTTTTCCCGCAGCGCTGGGGAAACCCCTTTCCACGTCCTTTCGCTTTTCGGG
TGGAAGAATCGGTAAATGGCGCCGTGCGGCTTCGGGGTTTGGAAAACCCAGGGGCTGCTG
GGCTTGGGTTTGGATTTGGGTTGAACGGTCGAACACCCGGCCAAGGCCAGGCAAGCCAGA
ACGGCGGCGATGGTGAAGCGGGGCTGCATGCTTTCCTCCCAGAAAGAACAATGGATGCTT
TCAGGGGTAGTGGATTTTCGGAAAAGCGCAAGCGGGCGAAAACAAAAAAAGCCCCCGAAC
AACCGGGGGAGGAGGCCTGCAGCTCGGGGGCTTAGTGGGGCAGGGAAAAAGGAGTAAGAA
ACCCCGTCCCGTTGAAAGCCATAGCACACACCAAGGCGAAGTCAACTGCCTTTTTTCTTC
CTCGTCTTTTTCAAGTAGTCCCGCTGGGCTTTTTCAGCCGCTGCTTTCGTGACCTCAAAA
AGCTCGCCCAAATCTTGCATGTCAGGGTTGTAGTAACGGGTCAGCATCTGGGTGGTCTTG
TGCCCCGAGAGTTGCATGACCTGGTGCATGGGCAGCAAGTTGGCCAGCTCGGTGATGCGG
GTGTGGCGCAGGTCGTGCAGGGTGGCGTCGGTCACCCCCGCTTGTTCGCGGGCGCGTCCC
CAGGCCTGGGTGAGCGTGTCCGAGGCAATCGAGGTCTTGCCCTCGTCCAAGCTGAAGACA
AAACCGGAGCTGGGGCGCACGGCGGGCGGGTTCTGGGGAGAGGGCGGGATGCGATCCTTG
CGCAGCTTGGCGGCGTGGAGCTCCTTGGTCAGGGTGTCCAGCACCGCAACCGCTTCAGGA
GTGAGGAAGATGGTCCGATGGATGGGCTTGCCACCCTTGGGGTTCTTGGTGTCCCGGAAC
GTGGCCTCGGGGCGCTGCTTGCTGTAGTCCAAATCTTCCCAGCGCAGCTTGATGGCTTCG
CTGCGGCGGGCCGCGGTCCAGCGCAGGAAGGCAATGGCGCCCCGGGTGGCCGCGGACATG
GGGGCAAGGGCGGTCAGGATGTCCGCCCACTCCTTATCAGTGACCACCCGCTCGCGCTCG
TTCCTCACCTTGGGCTTGAGCGTGGCGTGGATGGGGTTGTCCATCTTGAAGCCCCAGCGC
TTGATCGCTGCCGTGAAGACGCTGGAGAGAACGGCGAGTTGGCGAGTGATGGTGGCCGGG
GCGAGGTAGTAGTCATCTTCCAAAGACCGGGCCATGCCGCCGTTGGCGAGGCCGAAGTCC
TGGGGCGTGAGCTTGTCCACCGGCTTGCTGAAGGTGGCGGGGAAGCGCTTGGCGAGCAGG
CGCAAGAGGCGCGCATCGTTGTCGCTCCCCTTCTTCTTGCCATCCTTGGCCTTGAGTGAG
AGCACCTCGGCGATGTAGCGCTCGATCCAGACCCCCAGGCTCTGGCTGCTCATCAGGTTG
GAGGCGGGTTGCTTCTCTTCGTGGAGCGCGGCGCGCTCTGCAGAAGCGAACGCCTCGGCC
TGGGCGAGGGCCTTGGCTCGGGTCGCTTCGCTGTAAGGGAAAGTGCGGTTGATGGCGTGC
AGGTTGCCCGCTGCATCCTTGCGCTTGATCTTCACTTGGAACGCCGAACCGCGGTCGTAG
ACGCCCTTTGTGCGGGCGGTTTTTTTGGGACGGGCCATTCGTTCAGTCCTTGATTAGAAG
AATGGATTTTCCCAAGGTTTTCCCTTGAGTTCAATAAGTCATTGTTTTTAAATGACTAAA
ATGAGAATCGTTCGCATTCGTAATGCGTAGGTCGCAGGTTCGACTCCTGTTTCCGGCACC
AGTTGCAATGAAAAGCCCCGGCCTTGGTTGGGGCTTTTTTTTGGGCGGGGCGTTGGAACT
CTTTGATTGGTCAGGGGGTTTGCTGCCTAGCTCGTGACTGGTCCGGCTTCAGTGTTGTTG
GTTGCGGACGGCTTGTGTCCGCACCTTTACTTCGCTGGTGCTGATGATCCGGCTTCGTTG
CTACTTAGGCGAACCATTCAGTGGTGGCCCCACCTATGACGATCAATCATTCGCAAGGTT
CTCAAGAAAGGTCGCAACACGCCCAGTGAGCTGAACGAGGTTGTCCACTTTGATGGCTTT
GTCCGCCAGGGAATTCATCCTGCGCCAGAGTCCGCTTAGCGTCTTTCGCTGTTCGACCGG
GAGGCTGGACACTTCGGACTCGCTGAGAAAAATATCGCCGGTCGCGGCCTTCACTGCGTC
CCTGATCGCTGAGGCACCCCTCAATGGGTAGCTTGCAAGGGCCATTTCGGCCAAGCGTAT
ATGCCTTCGCAGCAGAGCGGTCAACTCCGAGGGCATTGAGTTCTCGGCTAGGAGGAGCTC
TAGATCATGTATAACGCTGACAACGTCCGCGAAATCTTCAGTACTAATGCCGTCTTCTTC
GACGGGTAGGATTTCGCTGCAGAACGCGAGAGCTGTGAAGACGTCATCGGTTAGGTGTTG
TTGAACATGTACGCCCTGCCTAACAAGAAGTTGGGGCGATAAGGCGTTCTCAAGTTTCAT
AAGAGCGGGCCCATAGACGCTGGCTGAAATCCCGCGCATGTGCAGCTTATCCCGCAGTAG
GTCCACTTCATCTACCAAGATGTGAATCCGCTCTGACGCACGAATGAACTCGCGAGTCCC
GTTCTTGCTTTCAATGCTTAGAACTTGCTGCCATCCGCTTAGGGCCGGAAGATCCGGCTT
GACGCTTTTCCAGCTAGACATGATGCCGTGTATACGAGATGCGCTATTGGTCTTCATTCC
TTGGCCCGTTCGAAATCGTACTAGTGCCGCATCAATGTATTGCATCACGGCTTGGGCTAT
GTCCGCCAGCATGAAAGGGGCGCGACGGCCCCTGACTGACGTTCTGCTGGAAGCCGAGCG
TGACGCGGACGATCCGCATCCGAACACCGGCTCGCATCCTGTCCTAAGTTGGCCTTATCG
CCACTTACGAGACACCGATCCATGTCATCCGCGCTCACCAAACGCATCGTTCTCACGGCG
GAGCCCCGAGATCGCCCCTACGAGATCAGGGACGCTCAGGTTCGTGGCCTGATCTTACGA
GTGCAGCCATCAGGTCACAAAGCTTGGATCGTGACCTGGGCGCACGGTAAGCGACGTACA
TTGGGGTCGGTCGAGCACCTGACGCTTGATCAAGCCCGCGACCAGGCCAGGCAGGCTGTA
GCTGAATACGTTCAGTCTGGCTTGCCCGCTCTCGCAAAGTCCAAGCCCACTAGTTGCACG
CTGGAAACACTGCTCAACGATCACTTCGAGCCTTGGGCGGTTGCTGAGCTCAAGGGTGGT
CGTCAGTACCCAGACCGAATTCGATCAGTGTTCCCGTGGCTGTTACGCCGTCAGATCATC
GAAATCGACGTGGCCACAATGGAGCGATGGTGGCGCGGCCGTGTCACTGGCCCTGATGCC
GTCACCAAGGCTACCGCAGCGCGCGACTTTGCTTGCCTTCGGTCTGCGTTGTCTCGGGCC
GTTGAGTGGAAGCTGATCGAGACTAACCCCTTGATGGGCATGCGTCAGCGATCAGCCGCG
AGTCGCAAGGTCGTACGGTTCTTGTCCCCTGATGAGGAGGCGATGCTCCGGGCCGCGCTC
GCAGCGCGCGATCTTGCTGGTGTAGAGGGCAGGGCGAACGCCAATGCTGCTCGTCGCCGG
TATCGGCAGGCGGTTCTGCCTGATTTGCCGATGGACGGGTATGTGGATCACCTAACGCCG
GTGGTCCTTACAGCCATCAATACCGGCATGAGGCGCGGTGAGCTGCTGTCGATGATGTGG
GCCGACATCAACTGGGAAGCCAAGATGCTGACCATTCGTGCCGAGAACGCCAAGTCCGGT
AGACAGCGTCACATCCCCTTGAATGTCGAAGCCATGGAAGTCCTGCAGCGTTGGGCCGGT
CAAGCAGGCGAGCGACGTGCTGCCAAAGTATTCGAGGTGGGTGACATCAAGAAGGGGTGG
GGCAAGCTGATCACCGACGCCCGCATCGAACAGTTCCGATTCCATGACCTGCGGCACCAC
TTCGCATCGCGCCTGGTGCGGGCAGGGGTGGACCTAAACACTGTGCGCGAACTGCTAGGC
CATGCAGACATCACTATGACACTGAGGTATGCACATCTGGCCCCGGACACCTTGGCGGCG
GCTGTCGCAAAGCTGGCGGCATGAGCCGATTAAACCGACTGCTGACCTGCTAGGCGCTCG
AGCTCTTCCCGCATCCTTTGGCGATCCGCAGAGGGAAGCTTGGCGAAAGCCAAGATCGCC
GCAGCTAGGTCATCGTCCTCAGCGAATAGGTAGGCGACCGGTACATCCAATGCCTTGGCC
AACTCGGCAGCCTTGGTCATGTCGGCTTGGTTTCGTTCGCGCTCGTACCTGTTGATAAGC
ACGGCCCCCCGGTTCTTGTCCTGATCCTTATCCACCAGCGCCCCCAGCGCGCGCTGGGAC
AGCCCGCGCAGTGCTCGAGCTTCGGACAACCGTTTGGAAAACGTAGCAGTGATGACTGTG
GGCGATGGCACGCGGAGGTAACGGTGAGTGAACCTGCAGGAGCATGGGCCATATACCTGA
TCAGTAGAAGTCATTACCATATCAGTATATAGCGTTGGGCGAGGTATGACTGGCCGCAAG
GGGTGGCCGGGCCCGTCAGCGCTCAGTCGGGGACGTTGGAATGAACAACCGGATTACGCA
TGTTGCCGTCATGTCATTGGTGCTGACGGCTGTTGTTCCCGGGGAGGTAGTGGCTCAACA
ACAGCGGTCATACGACCGTTTCAAGGATCGAACTTCCTACGAGGCCAAAGTGGAGCTATC
GGAGCTGTCCAAGACCAGCAGGGGCATTTCTCTGAGCCTGAAGAGCGTGGTAGACGGAGA
CCGCGCTGTAACGAAGTCGGACTCTTTCACCGTTTCGGCTATCGTCACCTTCAACATGTC
CTATGACGTTCGCTGTGCCGGTACGAGCTTTGACATGCTCGTGGATGGAAAGGCTGTTTC
GCTTCCCAGCGACATGCCCGCTTTCAATCGATACGAGTACGCCATCCTATCGTTCGGCAA
GAAGATGACCTTGGCAGAAGCAGGGGCCCTCGCCGGTGCCAAGAGGATCGAGGTCCGTGT
CTGCGATACCGAATACAGCCTGGATGATGAGCAGCGCGCTGCGCTGCGGGATCTGGTCAA
TGATGCTCAGATAGGTAATTCAACCGGTGACTGAAGTCGGAAACCCAAATACATCCAATC
ATGGAGGAGAGAACATGCAAGCCAGCGATTCAGCGATTAATCTCTATCAATGCCCGGCTT
GTCATGCTGCGATCCCCTCGGGCAGATCATCCGCGAAGTGTCCTAAGTGCTATGCCGACC
TGCCCAAGGCAATTGTTGAATCGAATCGTGCGAGCGCGAACGCCCGGGAAGAGCGTGGCT
CGACATCGGCGTGTGTGGCATTGGGGCTAGTCGCACTTGCCATTGGGCTCTATTTTCTGA
TCAACCCCTCAGCAAGCGGTTACGGCAACATTGCCAACATGCATGCGCTCGCAGTGGGGC
AAGCCCTGACAATCGCTGGGGCTGTGATGCTGGGCTTGGGGATTCGCCCTCGCTGAGCAA
CTAGATTTGCCGCAACCAGGCCCGCTGATGGCAACGTCAGCGGGCCTTTCTATGTCAGTT
GATGCACTATCTGGCTGCTGTCTCAGTCGCCGGGTTAGCAGCATCGAGTAGGCGCTCTAG
GATCGCGCTACCGATCAATATGGGGCTGTCCGAGGACTGTCGATGCAGGGGTGTAGCTGC
TTCACCAGGCGAGCTTTGTGCAGCGATTGGTGCGCATTGGCAGACATCGGGCTTTTAGTG
AGGATGCGGATGAGTTGCGTCCAAAACACGAAGTCCTAGGTGGTGCGCAAAAATCGCAGT
GCATAAGCGGCGAAGTGGCGTCGTCTGCAGAATTACTCCATACATAGCATGACGCACCGT
GCTCGCTGCCGTGCGATCGCCTGCTACGTGTATGCCTGTGACATCAGGGTGCCCGCATGT
ACTTTGCCCTCTCCTCAATCCGCCTTTTCTCGCGTGCAGTGTTGAGCTTTTTGATCATCT
CGAACAATTGTTGCCACTCTAGTGGCGACAGATCGCATTTGGCCCTTTCAAAGCAAGTCT
TCCAGTCAGCAGCTGCCTGGGCAAGCAGGGCTCGCCCCTCCTGCCTGATTTGAAGTCCAC
GAGACCGGTCATCCAACGGCCTCTCCTCTAGAAGTTCTTCTCTGATCAATCGGGCGACGA
GAGACGACATCGACGAAGGCGCAACTTTCATGAGCCGGGCCAAGCTGGCTCGGGTCAGTG
GTCTTGCCTTGGAGGAATCGGCCCGAGCTATCGCATCTAGCACCATTAACGAGGGGGTGG
AGAGCGTGATGGGCTTGTATAGCAATAGCTCTGCATCCAACTCGCCGGTCAAGTCATTAG
CAAGGATCAGGAGTTCCTTGACTTCAGCATGCGATAGGGGGGTGTAGGGTGCGGTCGCCA
TACCGCATTTTAGGTTGGCGGACTATTCGACTTCAATGAGTCCCCCAAACTATTCGCCTT
CAATATTGCTTTCGACGGATGCCGCCGGCAACCGCGACAAAAGAAGGGAAGATTCAATGA
AGAAGAATAGTTGCATCGAGCGCTCGACCCGCCTGTTTGCTGCGCAGCGCGAAGGTAACG
AGGCATCTCGCGTCGCACAGTACAGCATTGCTGAGGAAATCATGGGTCCGGAATCGCTTT
CTGCGGAAGATTGCTGCAAGGCGCGACGGGATTCTGCGTGTCGCGACATGACTGCTTTTG
AGGCAACGCTGGAGTTCGCCAAGGTGATCCAGCTCAACACGGGTGCCGCTGATCGTCGCT
ACGACCTGCGTGTCTGCGACGAACCGATGTTTCGCGCTATCTGGAGGGCCCGTCAGCTGG
TTGACATGACGGGCATCAACTACCGCGACTACGTTCAGCGTGCTGCGACCTACCTGCGCC
ACTGCGGCAAGAAGCGCATCACTCCCGCAATGCTTGTCTCTGCTGACGTGCAGCTGCACG
TGATGGAGCTCGACGCCGTCAGTCGCTGAGGTCCGAGCCTGTAGCGGCCCTTGCCGACCA
TGTTGGGTGCGGAGGGGCCCCTCTGCGCCTAACGGCACTAAGGAGCGTGACGGCTAGGGA
TGGCCTGGGACCAGGTGAAGTTCAGGCTGTCACGTTTGGCGATAGCGCCATTCAACCGCT
TTGGGGGCGTTCCCTCATCTGACTCGCGTCAATCCATTGCGCGCCCGCAGCGGAAGCGTT
CGGGCGCGCCGTGCGCTAGTGAACATAAGAAGACCGGCGATTTCATCGACCCGGTCGGTA
TAACACTGTCTTTATCGAGGAGGGCAGGAAAATGGCTCGGAACAAAAAGTCAAAGGCGAA
GGGCGCAACGGCAAAGGCTAAGCGGCCTAATCCTGCCCGAAAGAAGACGTCTACGAAGAA
CATGGTGGAGGCGCAGAGCAGGGACGCCGCGTATCAACGCGCGCTGAAGTCGACTGATCC
ATTGGGGCGACAGATGGGAGAATTGGTCTTCCAGCGCACGTACATCGATAAAGGCCTGCT
TGCTAAAGAGGCATTGTTGCTGCACACCCGTTGGGTCGGGAACCGCTACATGTCCCCGGT
GCAGGCCACGCAGGCGTTCACGGAAGCATACATCGCCGCGTACCGTGCTGCTTGGGCGCG
TCACTTTGACCTTTCCGAGGGGCAGCACAAGCAGCCCTGTGCGCCAAGTCTCGCATTGAA
CGACAGGTCAGTTATTACCAGCTTGTGGCAGGCCCGTCAGAAGGCTGACGAACTGGGGAT
GCCGTACGACCTGTTCTGCGAAATCGTACTTGATCGCTGGTTGTCCGGCCGTAAGGCCAA
GCAGCCACCATTACCAAACCAGCTGCTTTCCGGGAAGTTGTTCGACGCATGGATGCGAGG
ACACCCGACCTGGGCTGAGGCTAGTGAACGGTTGTACTTGCCCGTTTGGGATCGGCGCTT
CTTTATGGAGCCGTCCAGCGAAGATCCTGTGCATGCTGCGGCAATGCGGGCATTGCGTGC
CGATGTTCTGCATGCAAAGGACCGTCCCGCCCAATTGGCCCGATATCTCGGGGCCGGTGG
ACCGCTGACAGAGGCACGTGCCAAGGCGATGTTTGAAGCAGATATGGTCCGGGACGCGCT
GGCGACGGTCGCTGTGCCTGCGACGGTCACTGACGCGCCTGAAGGATACGTTCCGGCGTG
CCTCGGCAATCGTAACGACGTGCGGGATATGCCTTGTCACAGCTGTCCATTCGTGGCTCA
GTGCTCGGGCGTAAAGCGAAAGGTGACGCGCGCGCTGCATGCCGCAGGTAGCTCAGGCGA
TCCCCGCGCTGATAGGAGGCGTGAGCAGAACCGGGACAGCCAGCGCAGGCATCGCGAGAA
GAAACAGCGACAATCGGCTGCATAGCGCGCTCCATCAAGGTCCCACGCTCGCAAACGAGC
TTGCTTGTCAGCAGCCCCATAAGAGCTATAAATCAAGAGCAACTACCTTCTCTTCGAGAA
GGTAGATATATTACTGGCATGACAACGTTGATGTCCCGTGACTGGTCCCATCGGTACTCG
GGCCTTCGGCCCTCGCACCTCGGGTCCAGAGGCGCGCCCCTTCGGGGACGCGCAAAAAGA
ATATTTCCGGGATTATACTGAGAGTAGTTAGTTAGATATTTACTGGAACTTCTGTGAGCC
TCTTAGTCGAACCTGTCCGGTGTTCGTGCAGGGGTGCCGCTGGTCGCGCCTGCGGCGCGC
TCAGCGAGCTTCTGGTGCGGTCTGGCGTGCACTTGATGAGCGCCATATGGTTGCAACGTT
CCGGAGATTGCTTTGACGTACAGATTGCTCGCACAAGTATGCAGTGTTTCTGACGATCTA
CATGACACATGCGCAGTTTGGTGGCTCCTGTAGCGAGGACATCAGTGTGTTGTTTCCCGC
AAGCTTATCGAACGGTGCTACACCTAGTCACTAGTCGCTTCGCTGCGTCGGGTTGTTTGC
GGGCTTAGCCGAAAAACCGTTGCCCAATTGCCATGTATGTAGCCATCTGCCCCATACGAA
GCGCTACTGAACCGCATGCGGCCGGGGCTAAACATGCAAGATGCGGGCGGCGGCGAAGCT
GCCACTGCCTGCAACCGCAAGACTTGGTGGCCATGTATGAAGTGTACGGTGGTGTTCTGC
CTTGTAGGGGCGGTAAAAAATGTGTGCCCTTCAAGTCTCATCCCCTGCGACCGATATGCT
CAAGGTCGTAGCGAACGATCTCCGGGATGGCCGTCTAAGCCGCTTTATGGAGAATCCTTA
GAAGTGAGGCCGACTGCTGGCGGTATTTGGCCGTGAGGGGGGGGGGGGGGGCGCAGCTAC
CTTCGCTGCTTGCGCGCTGCAAGTGAGTGCCGCGCTGTGCTCCGTAGTATTAAGCACGTA
AAGGCTCCCGAATGGGAGCCTTTACGGTCACTACGTCGCGTTAAGTATAGTTACTACGTT
CCTCGCGCGAAGTCGAAGAAGCCCTTCATCTGTCCATCGATGTATCCGTCATTAAGTAGG
CGACGGACGCTTCCTTGGAATGAAGGAGATATGGCAAAAAAATCATCGATTTCTTTGCTT
GCCTTCTTGAATATGTAATTTTTGCTACAAACTCTGGAGAGGTTGGTCGATGAAAGCGCG
TCTATATGTATGGAGAACTTGATATGCGATGTGCGCAGCTCCCTAAAGTTGGCGCCTTTA
TAGAAGGCGCTGAGAAAGCGCGTGACCTCACGCCTAAGTAGGACTTCGTCCTTAGCTGCT
TCGGCGTCTAGCATAGCAGTTGAGTCCGAAAGATCTCCGAGGTTACAGCTCTGTGGGTCC
AGCTCAGCAGTAAGGAATGATGAACTTTTTATAGACGGATTGTGGCAGTTCTCGAAAGAG
CAATGGCTAAACTTAGATTCTGAGAAGTCTGATTCCAAAAATCTTGTGTAAGATCTGAAT
CTGCTTTTACTAATCTTCTTGTTTCGGAAATCAAATGGCGGAACGTCGCCTTTCAAGTAA
AGACATGTAACTCGGTCCTGTGCGCCATCCGAGTACGCATCTAGGATGGCGGAAGTGAAC
TGTTCCTTAGTTTGGGCGTTAACCGCCGCAATAAGGCTTGCCAAGTTCTCAGATGCTGCT
CCAAGTGCTGAATTATACCGTCTGTCATCGGACTGTGAGGACAGTAGTGCCTGTTGTAGA
AAATGGGCGCATTTTCTGGAGAAAGATTGAAAGTCCTCACGTTTGAAGAAGCGTGCGATC
TCTTTGAACTCCGTGCTATCAGTGGTCGCTCGTGATAGCGCCATCACGTACGACCTATTA
AAATCCTCTACCGTTCCGCTGAGAATAAAAATAGTATTAAAGTAAGACGTCAAGAAGTCA
TACTTTAGACTTATGCCGTCGGGTAGGCAGCGGATGAGTGGGTTCTTTTTTACTAGTTCT
ACAATCTCATCGTGGTTTTGGTCAAAGAGCAGTTGAATCGTCTCCATTAGCTCTGCGTTG
GACAGAACTCCATCATGTGACTGTGTTATTTCTTTGAAGAACTCGACGAAATTTCCTTCG
GAAATCAGATTATTGTGTCGATTTGATTCCCGTGTAATGATTGCACTTATTATGTGGTCA
GTTAATTCGTTGAGTGATGGGTATGGGGTTGGTGAAAACTCGATCTTCAGATTGGATGGT
TTGCTTTCGCTTGCTTCTTCATAGACGCACGATAGTACGTCGATAAAGAATGGCAGGATG
CGGTTGTCGTCGGATAGAGGCGTTCCGTCGATATGTGCATTTATTTTCCTAATTATCGAC
TCTTTTTCATTGGATGACCTGAACCGTTTGCTTAGGTATCGCTCCCGACTGTTGGTGTCG
AAGCCGAGCAAATCCATTATGTCGAACCCGGATGACGCAAATGCGGAGTCCAATCCGCTC
GCGCTGGGGCGGGATGTAATGAGGATTCTTCCGAAGCCGAGCTGTTGCTGAAGATGAGTT
ATCGACTCAAGGAGCAATTGGGGGTTGAAGCTATCTTTGAGGATCGAAGGGAACTCATCC
AGTCCGTCAATGACGATGATCAGGTTCCCACTCAAGACGGATAGCTCAAATGTGTCCCGG
TCAAGAATGTTGCTTTGTCCAAGATAACTTGCCTGCAACTGGTAAAGATCGTAGATGCCA
TCGACTGAAGGCGTAGGACCGCCATCTAGATGTCGCCGAATATCCTCTGATCTAATTAGG
TAGCAAATAAAGTGTTTGTTATGGTGTTTCATTAGGTGGCTGACGAGGGCAGTGCAAAGC
GACGTCTTGCCAATGCCTCCTCCGCCCCTAACCAAAATCGGCGAGCAGTCTGAAGTACTT
GTAAGAATGCTAGCTAGATGGAGTGCCGCGTTCGCGTGCAGCTCTTCGCCCGAGGCTATA
TCTTGCTCTGTGTAGAAATCGATACTATGCGGTGGCGGTTCGGACTTAAAGCTATCCTCA
ATACAGTACTCCCAGGTGTAGTCTGTATAACTAGTGTCGTTAATCTGGGCATTTTTTGTG
AGGTTCTTCCATGCTTGCGTGGTTGGGTAGCTTGCAGACTTAGATCTTGGACGATCCCTG
AGTATTGTGATGTATTTTGGAGTTGAGCCTTGGGATAGGATCGACTCTGCGGCTCGGCTT
AGGGATTGCGTTATGTTGACGTTATTGTGGAGGGCGATTATATGGTTCGGTGCAGGTGTG
TTGGTCTCCCATACCTCGAATTTGATTTTATTGGCTCCGGAATAGTCGGTGCCGTTTCGG
ATGGAGACTGGCTCCTTCCGTTTTTTGGAGCTTAGGCCAATCAGCTTGCTGACAAGTGTC
AGCTCATAGGCACGCTTCTCTGGTTTATAGACTTTAGCTGGACGTTCTACCATTTTCTTG
CCGCGAATCTCGCGCAGGAGGGTGTGTAGGTTTTTCTCGTATGCGTCGTCTGCGCTAAAG
TCGATATGAAACTGTTGCTTGAGATACCTAGGGGTACTGCCGGGCTCGCGGGAAACGACT
AGTGTATTGGATGTGCCATGAGTATCCACGGTTTCCCAAAACTTCTGTGCGTTTAGTGCA
CTTTCGATTCCTACGCCGCCAATTCGCTCATTGGCTTTGCGCATGTACCCGTGTGTGGCG
ATAACTACAACAATCTCAGAGTCGTAGATAGCGTCCTCCATGAACTTGTTCTTGTCCATG
GTGCTACTGAGGTCATACCGATCAAGGACAACGTGTATGTCTGGGTTTTTTTCCAGGTCG
CCGGCCAATTTGGTGACCCAGTTCATGTGGCTGTCGTCCTCCCAGCTGTACGACACAAAG
ACTTTCTTCACTTCATTCCCCTCCCTGTGATGATTCCAGAGTGTCACCTAATGCGGGGCA
GTTGCGCTAGAGGAGGCTATATATCAAGTGATGCGGTCGACTGCCTGCCTAGCGGCTAGC
TTCCTGACTTACGAGGAGCTTTTCCCGCTTATCGCGCTCCCTATGTTGTTGATTTTAAAG
CTGGAGCGCAGCAGGCTTCTCGCATGACTAGTGCGACGCTCCTAGGCGTGGGTCTCAGCG
CTGAGGTGCCCCCGTAGGTGAGGAGTGTCCTCATCCTCGTCCGTAGCGGGGCTGGTGGGG
TGGGTCTGTCCGCAGCCCAAGGCTTAGTTGGCGCTTACCGTCAGTCGGGTCAGTTCCGGT
CAGCCTTAGGAACACCCTTTGGCAAATTGCCAGTCGAGGCCCTTACAGCGTGCCGCTGGC
AACGGTCCATGCCGGTCCGCTCCGCCGGAGTCGGGCTCATCCGCTAAGCTGCGAGTCGCT
TGGGTCGCTAGTTGGGGTCACTAGGCTGGGTTCGTAATGCGTAGGTCGCAGGTTCGACTC
CTGTTTCCGGCACCAGTTGTAGAAAAGCCCCGGCCTTGGTCGGGGCTTTTTTTATGCTCT
GGTAGTGCCGGCCGCTGGCCGGCAACCCCAGGAGTGCCAGCCCATGGCTGGCAGGTCGCG
ATTTCTGAGCCTCGCGATCTACCCGCCCCTCCGCCTTCCCAGGCGCATGGCTCCTTGCAC
AGTTCCTGACCTGGCAACTGCAGCCGGTCATTCCTGTGCTATGAATACCCAGCCTTGCTT
CAAGGCTCTTTCAGAGATTGGAAGGATGCGCAGGTTCGGGGGAACTGCAGGCGGCGTGTT
TACCCGCTTCAGGAGATGTGGAGATCGAATTCGCAAGCTGGGGGCATCAGGCGCTTGGCT
GTGTTGTGTGCTGCTGATCGGCCTTGGTCTGTCGCCATCCGCAATCGCCCAGACCACTGT
GACGTACATCCACACTGACGCCCTGGGCTCGGTCGTGGCTGAGAGCGATGCCAACGGCAA
TGTGATCAAGCGCTATGACTACGAGCCCTACGGGGCCGTGGTCGGTGGTCAGGTCACGGA
CGGGCCGGGGTATACCGGGCACGTGAGCGACTCGGCAACGGGCCTGATCTACATGCAGCA
GCGCTACATGGATCCGCAGTTGGGTGTGTTCCTGTCGGTTGATCCGGTCACGGCGTATGA
GCAGCCGGTGGGGCAGTTCAACCGGTATAGGTATGCGAACGGGAATCCTTACAGGTTCAC
GGATCCGGATGGGCGAATCGTCAAGTACGCATTTGAAGGCGGAGCGACGCTGCGTGATGG
TGCTGCCGTGCTCAACCATTGGATGAAGTCAGAAACCATCAGCTCTGAACTGAAGCAGAT
TCTCCTATCCGATGAGACCTACACCATACAGTTCAATCGCAATGGTGATTTTGGATATGA
CGAGAACAAGAGAATCATCAGCATTGATGTCACCTCTGGACTTCGCGTCAAATCCTCCGG
GGAGATCCAGTCTCCTGCTCTGGGGGGCGGTCACGAGGTGAGCCATGCTGCCCAGCATGA
TCGGGTTGGATTGTCCGCTTTCCAGGCTTCGCTTGTTGCGCCACAGTCCAACTCGGAGAG
CAACGGCGTGATGCAGATCCGAGTCGGCGTATCTTCGGAGGAGGCGCGGGCTACGGGGGT
GGAGACCCGGGCCGCGCGTGAGCTGGGGGAGCCTGCCCGGAAGAGCTACAGCGACACGAA
CGGCACGGTTAATGTCTGCTCCCCCACCAGCAATCGGGAGTGTTGAATGAACCGCGTTCT
GATGCTTGCGTTGGCCTTGTCCAGTGCCTCATGTCGTGCCGGTGAGGAGCTCCCTGGGCC
TTGCCAGGCGGCAAGCAGTCCGGTGGAGTCCATTGCGCCGGTCGTTTCCGCCGCGACCGA
GATGCAGGTGCGTGGCTCTGTCGTGGCGACCGTCGTCGTTGAAGAGGATGGGCGGGTGAC
AAATCCCGTCATCACGCGGTCACAGTTTGAAGCGCTGGACCGGGGGAGGGTCGACAATGC
TGCTTATGAGCGCGCAGCCTTGGTTGCCGTGGCGAAGTGGCGTTTCCCTCCGGTCCCATC
CCGCTGCACCAGGAAGGTCACATTCGATTTCCAACGTCTGGATTGAATGAGCCCGGTCAA
CCTGCTGAAACAGCAACGGCAGCGAGCAGGTGTTGAAGACCCTCATCGAGGACGACAAGA
GGAAATGATCATGCGGATTGCTTCTTCAGTCGTCATTCTGGCCGCCTCGCTGCCGGCTGC
AGCATCCGCTGCGCCACCTGTCTCTGTGCCGCAGGCCTGCGCGCCGACCTACTGCATTGA
GGTCGGCGCCACGTTGCCCGACCGGCCGGTGATGATCCGGGTTGAATCGACGGTTCCCGC
AGACGCCTCGACGACAACGGTGGACATGGGGCGTGGATTTTCAATTGGCTTCCATTCCCG
GTATGTCGAATGGAAAGCTGGGCGAATGGGCCTTCCGCCCGCGCGATGGACACCAGGCAA
AGCCAAGGCGAGCGCGGCAGCTTGCCTGAAGTGTGGCGCGCCGGGCTGGAATGAAGTCAT
GGGCATTGCCATGACCGGCATCCCCGAAGACTATGGCAATGACCTTTCCGGTATCAGTGT
CTGCTTCTGGCCGCTTGATCGTTCACCCGCAGGGCACGGGGACGGCAGAACTCTGCGCCT
TGGGGAGAAGGTCTGCATCGCAGATCCGGTCCCGAGGCGCTGAGCAGCACGTCTGCGCGG
AGTGCTGCCTCAATAGGCAAGGTCGAAATAGTAGATCTTCTTTGCTCCGAACACGCCGCA
ACCTTCGCTGGTGAGTGCGTGGAAGCCGATCTGTGTCCGCGATGACGCCGCCGACAGGAT
GGCCGCGTACTTTTCCCGTCCGGATTTGTCGCTGGCCAGATCGATTGTCCAGCGCCCGTC
GGAAGCACACTCGTTGTTGGTGGGCTGGCCTTCCAGCCACACGGAAACGAACGTGGATTC
GACAACCAGTTTGGTGATTTTTCCGGTCTGGTGTGTATCGGCCCATGCGCTGCCGGACAG
CAGCAGTGCACCGAGTGTGATAGCGAGCTGTTTCATGTCTTCCCTGCAGGCCCGGGGCAT
CAAGCCCTATATATAGCGCAGCAGGTGCCGGATCTGATGAGCACGAGCATCACCAGTTGC
CGCAGATAGCCGCCGATCACCCCGGCCAGCACCCCGGCCGCGATCCGCATGGCCAGCCGG
AACCATCGCCCGTGTGTTCCCGTAGCCAGGGCAGTACCACCGTTACCTGTGCAGCCAGCA
GCAACACCACCACATCCATCCCCAGTGCATCGATCAGCGACAGCAGCGGCAGCAGGTCGG
GATTGCAGGCCAGTACAAGCAACAACACGCTGCACAGCAGCGCGAAGGCGCGGCGCCCGG
TGGGCAGGGTGGTCCAGCGCAGTAAACGATCAATCAGGGGCATGAATCTTCTGCTCCCTT
GTCAGAGCGGTGCTCGCAGGCGGTCATTCCGCGCGGACGGGCTGCCGCAGCACGGTCTTC
AACCGCGTCGCGTCGGTCCTGCGCGGGTCGCTCAGGTAGATCTCATGATGGGGGCCGGCA
AAGGTGTAACCCAGTGCGGGCATCAGTTCGTCGTGCAGATGGGCCAGGGCCGGACCCTCG
TCATCGTAGGCGCCTACGTGAAGCGTCTGCAGGCAGAGGCCTTCTTCGAGAATTTCGTGG
CGAAGGCTGGCCGGAACGTCGCCCAGTTTCTTCGCCGCCTTGGCAATGGCAGCCTCCAAC
TGCGCTGGACGGATCCCATCCGGCGTGCGGATCATCGCCGTCCACCTCCACTCATCCTTG
TGGCGTGCCACAAAGCTCGACGGATCCTCGGCGGTCCAAAGCGCTTCCAGCGGTGGCACC
ACGTAGTCCTGGCCCCCGGCCTTCAGGGCGAACTTCAGTGCATAGCTCACCGAGTACAGC
CATTGCACCGCCTGCAGGTAGGCCGTGGCAGTGTTCGGGTCGCCGCGACCATCGACCATC
AGGTAGGGCAGGGGCGGTACATCGACCGGTACGAACTGGCCGGCGGGCGGGTGATAGAGT
GCCCGGTCGCGCTTCTTGAAGTCGATCTTGTCCATCGGGGTCTTCCTCCTGTGCCGAGCA
TCCCATGCCAGGCACCCGTCAGCACGCCTGAACCGATTCAGGTGACTTTGCCGAACGAGG
GCGAACGGCCCGCGAACGTCCAGGGCCGGAATGCCGCCCTGGGTCATGCGCCCCGTCATG
CCCGCGCGGTGCGACAACGTGTCGCAGCCAGAATCGGGCCTTTCCTGCGCTCGATCAATG
TCAATGCCTTTCTTAAATGGTGGGTGACGGCCTAAAATTGAAAGGCTGACTCGACCCACC
TCCCTACCTGTCTTCCGGACCGGTGGGACCGGCTTTGGCCGGAACAGGCAGGACGGGGAA
CGGCATTCCCTCGCAATTGGATCGACCGATGATTCCGTTGAAAACCCTTGGGCGCTGGTT
GCGCCCGGGCCTGCTGCTGTCGTTGCTGGTGATGCTCACCGGCTGCGATGCCGTGGCCAT
CCTCAGTCCGAAGGGCCAGATCGGCCAGGATGAGAAGACCCTGCTGATCACGGCCACCGT
GCTCATGCTGCTGGTCGTCATCCCGGTCATCATCATGACCCTGACCTTCGCGTGGAAGTA
TCGCGCCTCCAACACCAAGGCCCGTTACGAGCCGAAGTGGTCCCACTCGACGGCGATCGA
GGTGGTGGTGTGGTCCATTCCCTGCATGATCGTGCTGGTGCTGGCGGTCCTGACCTGGCG
TTCGTCGCACGCGCTGGACCCGTATCGTCCGCTGGAATCGGACGTCAAACCGGTCACCAT
CGAGGCGATCTCGCTGGACTGGAAGTGGCTGTTCATCTATCCGGAAGAGAAGGTGGCGGT
CGTCAACGAAATCAAGTTCCCGGTCAACACGCCGCTGAACTTCAAGATCACGTCCGATTC
GGTGATGAATGCCTTCTTCATCCCGCACCTGGGCAGCATGATCTACTCGATGGCTGCGAT
GGAGACCAAGCTCCACCTGATCGCCAACGAGACCGGTGAATTCCCGGGCATGTCCTCGCA
CTACAGTGGCGCAGGCTTCGCCAAGATGCACTTCACCGCCTACTCGGTCACCGATGCCGA
ATACCGCCAGTGGCTGGACCAGGTCCGTGCCGGTGAGCAGACCCTGGACAAGGCCTCGTT
CAAGGCCCTGGGTGAAGCACGCAACGCCGAGTGGTATCCGGTCACCTACTTCGGCAAGAC
CGAAGAAGGCCTGTTCGACTGGGTCATCGCCAAGCACATGGGCGACAACAAGCATTACGG
CATGAAGCACTCGCACGCCGGTGCCGCCGCTGCCGATGCCGCCAGCCATGAAGCGCACGA
GGGGCATGCCCCCAGTGACGCGCATGATTCCAAGGAATCGGGTGAAAACCTGGATGCCAC
CGAACACGAACACGCTGGCCATGCTGGCCACGCGGGTTCGGGAGAATGAACATGTTGGGA
AAACTCTCTCTTGAGTCGATCCCCCACGATCCGATCGTGCTGACCACCCTGGTCGGCGCG
GTGCTGGGTGGCCTGGGCGTCATGGCCCTGATCACCAAGTTCAAGCTGTGGGGCTATCTG
TGGAAGGAGTGGTTCACCTCGGTGGATCACAAGAAGATCGGCGTGATGTACCTCATCGTC
GCCTTCGTCATGCTGCTGCGCGGCTTCTCCGACGCGATCATGATGCGTACCCAGCAGGCG
CTCGCCGTCGGCGGGTCCGAGGGTTACCTGCCGCCGCACCACTACGACCAGATCTTCACC
GCCCACGGCGTGATCATGATCTTCTTCGTGGCGATGCCGCTGATCACCGGCCTGATGAAC
CTGGCCGTGCCGCTGCAGATCGGTGCGCGCGACGTCGCGTTCCCGTTCGTCAACTCGCTC
AGCTTCTGGCTGTTCGTGTCGGGCGCTGTGCTGATCATGCTGTCGCTGTGGATCGGTGAG
TTCGCTGCCACCGGCTGGCTGGCGTTCCCGCCGTTGTCGGGCATCGAATACAGTCCAAGC
GTCGGCATGGACTACTACATCTGGGGTCTACAGGTCGCAGGCCTGGGTACCACGCTGAGC
GGTATCAACTTCTTCATCACCATCCTGAAGATGCGTACCCCCAGCATGAAGCTGATGCAG
ATGCCGGTGTTCACCTGGACCGCCCTGGTGACCAACGTGCTGATCGTCGCTGCCTTCCCG
GTGCTGACCATCACCCTGGTGCTGCTGACCCTGGATCGTTACCTGGGTACGCACTTCTTC
ACCAATGACGGTGGCGGCAACGCCATGCTGTACATCAACCTGATCTGGATCTGGGGTCAC
CCGGAGGTGTACATCCTGGTCCTGCCGGCGTTCGGTGTGTTCTCCGAAGTCATCGCGACC
TTCTCGCGCAAGGCGCTGTTCGGCTACAAGGGCATGGTCTACGCCACCGCCTGCATCGGC
GTGCTGTCGTTCATCGTGTGGCTGCACCACTTCTTCACCATGGGCTCGGGTGCCAACGTC
AATGCCTTCTTCGGCATCACGACGATGATCATCTCGATCCCGACCGGCGTGAAGATCTTC
AACTGGCTGTTCACCATGTTCCGCGGCCGCGTGCACTTCACCACCCCGGTGCTGTGGACC
ATCGGCTTCATGGTCACCTTCGTCATCGGCGGCATGACCGGCGTGATGCTGGCGATCCCG
GCCATCGACTTCGTGCTGCACAACAGCCTGTTCCTGATCGCCCACTTCCACAACGTCATC
ATCGGCGGCGTGGTGTTCGGCATGTTCGCCGGCATCACCTACTGGTGGCCGAAGATGTTC
GGCTTCCGCCTCAACGAGTTCTGGGGCAAGTGCGCGTTCTGGTGCTGGTTCATCGGCTTC
TACGTGACCTTCATGCCGATGTACGTGCTGGGCTTCATGGGCATGACCCGTCGCCTGCAG
AGCACCGTCAACCCGGCCTACGAGCCGCTGCTGCTGATTGCCGCCGCAGGTGCCTTCATC
GTGGGTGCCGGCATCCTGTGCCAGATCATCCAGGTGGCCGTGTCGATCCGCGACCGCAAG
AAGACCGTCGACCTGACCGGCGACCCGTGGGATGCCCGTACGCTGGAGTGGGAAACCTCT
TCGCCGCCGGCCTTCTACAACTTCGGCACCCTGCCGGAAGTCACCGAACTGGACGATTTC
TGGGAACGCAAGCAGCGTGGTGAAGCCTGGCCGAAGCCGGCCAAGTACACCGACATCCAC
ATGCCGCGCAACACCGGCACGGGCGTTGTCATCGGTGCCTTCAGCCTGGTGTTCGGCTTC
GCGATGATCTGGCACATCTGGTGGCTGGCCATCGTCGGCTTCGTCGGCATGATCGCCACG
TTCATCTACCGCACCTTCGACCAGGACGTGGATTACTGGGTCCCGGCCGCCGAGGTGGAA
CGCATCGAGAACGAACACCGCAAGCACCTGGAAGCCCAGGGCCTGGTGAAGTCGGAGCTG
AAGGCATGAGCACCAATACCTCGACCCTGAGCCACGGGCACGCCGCGCATGCGGCGGCCC
ATGGCCATGACGACCACGAGCACCACGACACCGGCGGCAACACCGTCTTCGGTTTCTGGG
TGTACCTGATGAGCGACTGCCTCATCTTCGCCTCGCTGTTCGCCACCTACGTGGTGCTGG
CAGGCGGCACCGATGGTGGCCCCACCGCGAAGGACCTGTTCGAACTGCCGTTCGTGGCAT
GGGAAACCGCGCTGCTGCTGACCTCCTCGCTGACCTTCGGCCTGGGCATGATCGCCATGC
ACCGCAAGCAGATGGGCCAGATGTACCTGTGGCTGGGCATCACCTGGCTGCTGGGCTTCG
GCTTCATGTGCATGGAAGTGTGGGAGTTCCAGCACCTGATCCACCAGGGCTACGGTCCGG
ACCGCAGTGCCTTCCTGTCGGCGTTCTTCGCCCTGGTCGGTACCCACGGCCTGCACGTCA
GCGCCGGCCTGCTGTGGCTGCTGGTGATGTTCGTACAGCTGAAGAAGTACGGCCTGACCC
CGACCAACAAGACCCGCATGGCGTGCCTGAGCCTGTTCTGGCACTTCCTGGACCTGATCT
GGATCGGCGTGTTCTCCGTCGTCTACCTCAATGGAGCGCTGTAATGGCACATGACAACCA
TGCACACGACCACGGCACCGGCGGCGAAAGCCATGGCACCGTGAAGTCGTACCTGATCGG
CTTCGTGCTGGCGGTGGTGCTGACCGTCATCCCGTTCTGGATGGTGATGTCGGGCGATTT
CTCGCGCACCGTCAACGGTGTGGTCATCGCCATCACCGCGGTGCTGCAGATGCTGGTCCA
TCTGGTGTTCTTCCTGCACCTGGACCGCTCTTCGGAAAGCCGCTGGAACGTCAACGCTGC
GGCCTTCACCGTGGTGGTGATCGGCATCATCGTGGTCGGTACCCTGTGGGTCATGCACAA
CATGAACGTGCACATGATGCACTGACGTCCGCGCGACGTTGCCACGCAGAAAGGCCGCCC
TCGGGCGGCCTTTTTGTTTGTCGCGCCCACCGGGAATGGCACGCGCGGTGGTAGTGCCGG
CCGCTGGCCGGCAATTACGGGAAGCCGGCCAGCGGCCGGCTCTACCAGGAGATCCACGCT
GTACGGGGATGGGGTCAGAGCCCTTGCCTGCAGCAAGGGATCCGACCCCAAAGCCATCGG
CCTCATCCCACCCGGCATGGCCGGCATAGGGGGGTAGTGCCGGCCGCGGGCCGGCAGTTG
CGGGAAGCCGGACAGCGGCCGGCTCTACCAGGATCCACGCCATGCGTGGACGGGGTCAGA
GCCCTTGCCTGCAGCAAGGGATCCGACCCCAAAGCCATCGGCCTCATCCCGCCTGGCATG
GCCGGCACAGGATGGTAGTGCCGGCCGCTGGCCGGCAATTGCGGGAAGGCGGCCAGCGGC
CGGCTCTACCAGGAGATCCACGCCATGCGTGGATGGGGTCTCACCCCACCCGGCGCAGGA
ACTCCTCGGCGTCCATTGGTCGGCCCAGGTGGTAACCCTGCAATTGATCACACCCCAGTT
CGCTCAGGTACTCGCGCTGTGCCTGCGTCTCCACACCCTCTGCCACCACCTGCAGCTGCA
GGGTGCGCCCCAGCGCGATGATCGACGAGACGATGGCGGCATCCTCTTCATTGCATTCCA
GATCGTGCACGAACGCGCGGTCGATCTTCAGTTCGGTGGCGGGCATGCGCTTCAGGTAGA
GCAGGCTGGAATAGCCCGTGCCGAAGTCGTCGATGGCAATGTGCACGCCCATCGCGGTCA
GGTCGTTGAGAATCGCCAGGCTGGCGTCCACGTCCTTCATCGCCGTGGTCTCGGTGATCT
CCAGGGTCAGGCACGCCGGCTCGATGCGGTGCCGTTGCAGCACCTCGCGCACACTGTCCA
GTAGCGCCGGCGAGGCGAACTGCAACGGTGACAGGTTCACCGCCATCGACCATTCGGAAT
GTCCGGCATCGTGCCACGCGCGCAGCTGTGCACAGGCACGGTCCAGTACCCAGTCACCGA
TCGGCAGGATCAGACCGCTGCGTTCGGCGATGGGAATGAACACATCCGGCGCCAGCAGGC
CCAGCTCGGGATGCTGCCAGCGCAGCAGCGCTTCGGCGCCCGTGGCCGGTGCGCCGGCGG
CAGGGAACTTGGGCTGGTAGTGCAGCACCAGCTCGTCGCGGGCGATGGCCTTGCGCAGGT
CCTGCAGCAGGCGCAGCTGACGGTTGGCACTGAGCTGCATCGAGGGGGTGAAGAACGTAT
AGCCGTTCCGGCCGGTCTCCTTGGTGTGGTACATCGCCGCATCGGCGTGTGCCATCAGCT
CGCGCTCGTTGTCGGCATCAGCCGGATACAGGGCGATGCCCAGGCTGGCGCTGACCTGCA
GCTCGGCTGCGTCCAGCAGGAATGGTTCGCCCGCCGCCGCGATGATCCGCTCGGCGACCA
CCACTGCATCGTCGGGAACATCGATGGCCAGCACGATCACGAACTCGTCGCCGCCGAGGC
GGGCGAAGGTGTCCTGCGGCCGCAGCAGGCCGCCGATGCGCTGCGCCACTGCCACCAGCA
AACGGTCACCGAGCTGGTGGCCATAGGCATCATTGACCGCCTTGAAGCCGTCCAGGTCGC
AGAACATCACCGCCACCGCCTGGTTGCGCCGCCGCGCCTTCTCGATGGCCTGCTCGATGC
GGTCCTGCAGCAGCATGCGGTTGGGCAGCTGGGTCAGCGGGTCGTGCAGGGCGGCCTGGA
TCAGCCTGTCGTTGGCGTGTGCCAGTGAATCGGCCAGCAGCCCGGTGCGCACGCGCATCT
GCCGGTCGAACAGCGAGGCCACCAGGGCGATGCCCAGGGTCGCCACCGTGGTGACGATCA
CCAGCACCGCCAGCCAACGCGTGTCGATGCCGCCGCTGCCGACCGCGCCGCAGATGCTGC
CCTCCGGGAAGCGCGCCGCGGCCATGCCGGTGTAGTGCATGCCGACGATGGCCAGGCCCA
TCACCAGTGAGGCGAGCAGGCGCAGGCGCGTGGTGTTGCGCTGCTCGGCACGCAGGCGGA
AGGCAATCCACAGCGCCGCACCGGCGGCGCCGATGGCAACCGCGATGGAGGCAGCGAACC
AGCCCGGGTGATAGTCGATGCCCGGCTGCATGCGCATCGCGGCCATGCCCAGGTAGTGCA
TGGTGGCAATGCCCAGGCCCATCAGCACGGCGCCGGCCAGCAGACGTCGCCAGGGCAGGC
TGGACCGCGACACCAGCCACAGCGCATAGGCCGAGGCGCCGACCGACACGGCCAGTGAGT
ACAGGGTGATGCCGAGGTCGTAGCCGACCGGAATCGGCAGGTCGAAGGCCAGCATGCCGA
TGAAATGCATCGACCAGATACCCAGGCCCATCGCCGCCGCGCCGCCGGCCAGCCACCAGC
GGGCCACGCGGCCCTCGGCGGTGGCCAGGCGGCCGGCCATGTCCAGCGCCGTGTACGAAG
CAAGAATGGCCACCAGCAGGGAGATGGCGACCAGGCTCTGACTGTAACTGCCAGTCATGT
TGAATCCAGAGGGGGAGGGAGGGGGCGCCCGCAAGGCGCACGCCCGCGACAGCTATCGGC
GCGGGCAGGCGGGACTTGAGCGGTCGCAGCACCTGCGACCCGGCTCGGCTATCCTGCCAC
GCCTGTTCCCGTTGCTGGAAATCATCCGATGGCCAAAGCCCGCACCGCCTACGTCTGCAA
TGAATGCGGCGCCGAATTCAGCAAGTGGCAGGGCCAGTGCACCGAGTGCAACGCCTGGAA
CTCGCTGTCGGAAATCGTGCTGGAGAGCGCGGCGGCGGCCAAGGCGCCGGCGTCGCGCCG
GGCGGGTTGGGCGGGCAAGATCGATCCGCCGAAGATCACCGCGCTGAAGGACGTGGAGCA
GACCGAGCACCGCCGGGTCAGCACCGGCATCGGCGAGTTCGACCGCGTGCTCGGCGGTGG
CCTGGTCGAGGGCGCGGTGGTGCTGGTCGGCGGTGACCCGGGCATCGGCAAGTCGACCCT
GCTGCTGCAGGCAGTGGCGAAGATGGCGGCCGAACTGCCGGTGCTGTACGTCACCGGCGA
GGAGTCGCTGGCGCAGGTGGCCGGTCGTGCGCACCGGCTGGAACTGCCACTGGATGGGGT
CAACGCGCTGGCCGAGACCGGCGTCGAGTCGATCCTGCAGCATGCCTCCAGGGCGGGCCC
GCGGCTGATCGTGGCCGATTCGGTGCAGACCCTGTGGACCGAGAGCCTGACCGCCGCGCC
GGGTTCGGTCAGCCAGGTGCGCGAGAGCGCGGCGCGGCTGGTGCGTTTCGCCAAGGAGAC
CGGCACCGCCGTGTTCCTGGTCGGCCACGTGACCAAGGAGGGCGGCATCGCCGGCCCGCG
CGTGCTCGAACACATGGTCGATGCGGTGCTGTACTTCGAAGGCGAGAGCGGCAGCCGCTT
CCGTTTGCTGCGCGCGTTCAAGAACCGCTTCGGTGCGGTCAACGAACTCGGCGTGTTCGC
GATGGGGGACAAGGGCCTGAAGGAAGTCTCCAATCCATCGGCCATCTTCCTGTCCGGCGG
CAGCACCCATCAGCCGGGCAGCTGCGTGATGGTCACCCGCGAGGGCACGAGGCCCCTGCT
GGTGGAGGTGCAGGCACTGGTCGATGCATCGCCGCTGTCGAACCCGCGCCGTGTCGCGGT
CGGCCTGGAGCAGAACCGCCTGGCCATGTTGCTGGCCGTGCTGCACCGTCACGGCGGCGT
GCTGGTCGGCGACCAGGACGTGTTCGTCAATGTGGTCGGGGGTATCCGCGTACAGGAGAC
CGCGGCCGACCTGCCGGTGCTGCTGGCGGTGCTGTCCTCGCTGCAGGACCGGCCACTGGC
GGAAAAGACGATTGCCTTTGGCGAGGTTGGCCTGTCCGGCGAGATCCGCCCGGTGCCCAA
CGGCGAGGACCGCCTGCGCGAGGCAGCCACCCATGGTTTCAAGCGCGCCATCGTGCCCAA
GGCCAATGCGCCCAAGGGCGGTTCGGTGAAGGGCATGGAAGTGATCGCGGTGGAGCGCCT
GTCCGAGGCCATCGACGCGGCGTGATGCGCGGGGCCCTGCCTCTACAAGCGTCGTATACG
GCAGCGGTCAGCCTGCCTGTGCTAGTTTTTCCCGCTCGACGAAGGCGCCCTCTGGCGTCT
TTCCGTGCCCAGGAGTAAACGATTACATGCAGGACACCACGCTCACCGCCCCCAACGCCG
AAATCCGTCGCGCAGGGGTCGATCTCAATGGATTGATGACGGTGCTGGGCAAGCACCTGT
ATTCCACCCCGGTGGTGGCGCTGCGTGAGCTGGTGCAGAACGCGCATGACTCGATCATCC
GTCGCCGCATCGAGCAGCCTGGCATCGAAGTGCCGTCGCGCATCTCGGTGCAGGTCGATG
CCGCTGCCGGCGTGCTGCGCATCACCGATACCGGTGCCGGCCTGACCCGCCAGGAAATCC
ATGACTACCTGGCTACCGTGGGCGTCGGCTACACCCGGGGCCTGCGCCAGGGCGGGGAGG
ACGATGAAGGCCTGATCGGCATGTTCGGCCTCGGGTTCCTGTCGGCCTTCGTGCTGGCGC
GCAGGGTCAGCGTGCGTACCACCTCGTACCAGACGCCGGAACTGGGTCATCTGTACGTGT
CCAGCAATGCCGAGCAGTACACCGTCAGCGAAATGCCGACGCGCGCGGTTGGCACCGAGG
TGGAACTGGAGCTGCATCCGGATTTCCTGCCGCTGGCCAACGAGGCGCGCCTGCACGAGG
TGCTGGGCCGCTATTGCGCGCTGCTGTCCGAGCCGATCTTCATCGGTGCTGCGGCCGAGG
CGCTCAACCCCGAGCCGCCGCCGTGGCGCAGCCAGGGTGACGTCGTCGTGCATCCGGTAC
AGGCGCGTCGCCAGGCGCTGCAGTTCGCTGCGCGCTTCGAGCACGATTTCGAGCCGATCG
TCACCGTGCCACTGCGCGCGGATGGTGACAGCGATGCCACCGGCCTGTTGTGGGTCCAGG
ACGGCGCTACCTACGGCACCAGTGACAACCGCAATCTTTCGGTGTTCGTGCGCGGCATGC
TGCTGGATGACGATGCGCGCGACCTGCTGCCGCCGTGGGCCGGTTTCATCGGCGGGGTGA
TCGAATCCTCGCGGCTGACGCCCACCGCCAGCCGCGAAGACCTGCAGCGCGATGACCAGT
ACCGGGCCGTGCAGCACGCGCTGCTGGAGGCGCTGATTGATGGCCTGGCCGACGTCGCAC
GGCAGCAGCCGGAAGCCTGGCGACGCGTTCTCACGCGCCATAATGAGGCCTTGCTGGGCG
CGGCGCTGTGCGATGACCGCCTGTTCGACCTGCTGCTGGAGCACGTGCGCGTGCCGACTT
CGCAGGGCGACCTGCCGGCCAGTGCGCTGCCGGCGCGCGGTGCCGTGCATGTGATTCTTG
ACAATGGCGGTGGCTTCGAGGAGATGCTGTTCCGCGCGATGGGGGTACCGGTCGCGCACG
GCCACCGCTATGCAGTCGTGCCGTTCCTGCGTCGCGGGGCCCAGGCCAAGGGCCTGCGCC
TGGTTGAACTGGGGACCGAGCAGGGTAACCGTGCACTGTTCCGAAGCGATGACAGCCTCG
ACGAGGCGCAGCTGGCATGGCTGCGCGAGCAGCTGGGCGACGGCGAACAGTTGCTGCCGG
CACGCTTCAGCCCCGAGTCGCTGCCGGTGGTGGTGGTGCCCGACCGCGAAGCCGAGCTGA
AGCAGCGCCTGGAAGACGACGAGAACGACAAGCGCGTGTCGATGGCCGCGCTGCGCCTGG
CCCGGCAGTTCACCGCACGCATCGAGTCGCGCGCGCCGTCGCGGCTGTACCTCAATCTCG
ATAACCCGGCAGTGCAGGCGCTGCTGCGCGCCCAGCGCGAGGGGCATCCACAGGCCGAAG
CCGCAGCCCGTCTGCTGCGCTCACTGAAGATCATCGTCGCCGCGCAGGGCCGCCCGCTGG
CACGCGCGAACGCTACGCCCGGCCCGGATCTCAACGGCGCCTTTACCGATATTGCCGGTG
CCCTGCAGCAGATGCTGCGCTGAGCACCGTACCTTCTCATCCAGCCTTCGCTAGACAGGA
GCACTTACCCCATGGACATCTGGAACTGGGTCGAAAAACTGCAGGGTGACCTGCGCCAGG
CCGGCCAGGCGCAGAACGCGCACCTGCTGAACCGTCTCGCCGACGAGGTGAGTGAACTGC
AGATCGACCGCGTCGATGCATTGCTGCCCGAAGCGCGTGCGCTGGGCAAGGCGCTGGACA
ACCCGTGGGTCGACGTCTATGTCGGCCACTGGGCGCTGCGCAACCGCGTCGGCAACCGCG
TCGAAGGCGAGAGCGCGCTGGGCGAAGCGGTGGCGCTGTTCGAACGTGCGCACCGTGAGG
ACACGCTGGAATGCCCGCAGTCGATCTGCGTGACCCAGGATCTGGCTGCCTGCTATGGCA
ACATCGATGGCCCGGGCTGGGTGCCCGAGCGCATCGAGGTCTGCGATGAAACACTGGGTC
GCATCGACCCGAGCTGGGCGTGTTTCCAGTGCCTGAGCTGCGAGAAGGCCGATGCGCTGC
TCGATGACGGTCGTGGCCAGGCGGCGCTGGATTACCTGCAGGCGCAGGCCGATGCCGTGG
AGGCCTGTGGCAAGGAAGTGTTCGACAGCTTCCCGGAGATGCAGATCAAGATCCTGCTGG
GAATGGGCCGTGCCGATGAGGCACTGGCACTGATCGAAAAGCGGGAGGCCGAAGTTGCGG
CGTCCGGAGAGTACGAGCCGGCCAACTGCACGGTGCCGCGCCGCCTGTCCAAGGCCTGGG
CGCTGGCCCAGCTGGGCCGCGACGAAGAGGCGCTGCAGCAGCTGGTGCCGTGGGGCGAGC
TGACTCCGAACTACTGGCGCCTGTGGGCCAACACCGCCGCCGCGCTCTGCCAGCGGGATC
CTGCGCGCAACACCTGGGATCTGGGCACGCGCTTCAACACGATCATCGAGCACTTTGCCC
GGGTCGGATCGCATCGCCTGCTGATCGAAGTGGCAGCGCTGAGCCTGGAGCTGGCGCTGC
AGCGTGGTACGCGCTGGGTGGCACTGCGGCAGCTGGAACTGGCCCGCACGCATCTGGCGC
AGCTGCGCCAGGATCGTGGTGCTGCGGCGCTGGTGGCCGGCCTGGCCGCGCGCATCGACG
CGTTGCCGGATGTCGCACCGCTGCCGGTGCCGGCGGGCGAGCTGCTGGCATGGCTGGACG
CGCAGGGCGAACAGAGCCAGTCGCGCGATCCCGAGCGCGAAGCGCAGTGGTTGCTGCAGG
CGCATGCCGAGTTGCCCGATGACGAGGCGCTGGCCGAGATGGCGGCCAGCGCACTCAATG
CCTGCGGCGCACAGCTCGAGGCGCGCGCGCTGCTGTGGCGGTTCGTACGCGGCCATGCGC
AGCACGATGGTCCCGCGGCCTACACGCTGATGCGCTGGCTGGCCGAGCAGGGCGACGACG
ATGGCCTGCGCCAGCTGGCCGATCTCTACCGTGGCAGCGTGCCGGTGTTCGCGCACTGGT
GCGAGGTGCAGCGTGCACGCCGCGTGTCCGACTGGCCGGCGCTGGAGCAGGCGGCCCGAT
CCCTGCTGGAGCTGTCTCCGGGTTCGCACGGTGCTCGTGGCACGCTGGCGCGCATGTACA
TGGAAACCGGCCGCTTCAGCGAAGCACAGGCCTGCTACGCGCAGCTGGTTGAATTGCTGG
AAGAGCCGAATGCCGCGCATTGGGACCACATGAGTGCCGCCAGCGCGGCGCGGGATTGGG
ACGCCGTGCGTCGCTCGGCGAAGGCGATCGGCATGGAGCTGTCCAGCCAGGAAGGCGTGG
TCGAAGAGCCGTGGGGCTGGGTGATCATCCGCAGCGAAGAGAACGGTGAGCCGATGGAGT
ACTACGCCCGTCGCAGCGGACCGGTGACCGCGCGCATCGTCGAGAACGCGCCGTCCAACC
GCGCCCAGCAGGTGGGCGACTGGGTGGTGTTCGATGCCGCGCTGGTGCATCCGGCACCCG
AGGAGGAGGAAGCACGCGAGCATTTCATCCCGACCTATGCGCAGGTGCATGTGCTGGAAC
GCGGCGGCTACGCCCGCAGCTGGATGATCGATGGCGCGCACCCGGGCGAAGAGGCCTGGA
ACGTCTTCGTCGAGGCGGCCGAAGCACAGGGTTGGAAGGTGTGGTCACACAGCCGCCCGG
ACTACACCGTCACCGACCCCGATGTGGAAGACGGCACGCTGCCCGGCCTGCTGTTCACCG
TGGCCCAGCCGCAGGACCATGCACCGCTGGCGCTGCACCGCTTCCTCCAGCAGCAGACCG
CGACGTGGCCGCATCCGCATTGCTGGCTGCGCCTGGCCGAAGCCTGCAACCAGGATCGCC
AGCCGCACCTGGACGTGATCGAGCGTTACGGGTTGTAAGCCGGGTATCGGGTAGTGCCGG
CCGCTGGCCGGCAGCACCGGGATATCCTGTAGTGCCGGCCAGCGGCCGGCACTCCCTCAA
GGAGAAATACATGCGAAAGACAGGGATGCTCGTGATCACCGGGCTGCTGCTGGCCCCCAC
CGTGCAGGCTGCTCCCGCCTGCCGGGAGCCTGCGGCTGTGGCCCGCGCCTTCTACGAGGC
GACGACTGGCAACGGTGATCTGCTGGATCCGCCGGCCGCGCTGGTCAGCGCGGCCTTCGG
CAAGGCGCTGCGTGATGAGCGTGCCTGCCAGCAGCGCGAGGAGGGCATCTGCACGATCGA
TTCCGATCCGTGGCTGGATGCGCAGGATGGCGACATCGACAGCCCCGTGCGTTACAGCTG
GAAAGAGGCCTCGGCGACCACCGGCCAGGTAGAAATGCGCTATTTGGTCTGGAAGAAGGC
CTACGTGACCCGGTTGCCGATGGTGCGCCAGGGCCAGGGCTGCTGGCAGGTCGATGACAT
CCTCACCAACAGCGGCCGTTCGGTGCGGAAGAGCCTGGCGCAGCCGGTGCCCTGACCGGC
GGCAGCATCCACGCAGGGTGCGGTCCAGTTGCCGGCCAGCGGCCGGCACTACCAGGTGAT
GTTGGGTGGGTGCCGACCGTTGGGCGGCACGCTTCTATCGCGTATGCCCGAACACCAGTT
CGATCACGAACTGGCTGCCGAAGAAGGCCAGCAGCAGCAACAGCATTGCCGCCAGCGTCC
AGTGCACCGCCTTCATGCCCCGCCAGCCGTAGCGGCGGCGGCCGATCAGCAGCACGCCGA
ACACGATCCAGGACAGCACGCTCAGCACGGTCTTGTGCACCAGCTTCTGTGCCAGCAGGT
CGTCGACGAACAGCACGCCGGTGACCAGGGTCAGGGTCAGCAGCGCGAAGCCGACGGTGA
TCACCCGGAACAGCAGCGATTCCAGGTCGGCCAGCGGCGGCAGCGCCCGCAGCCAAGGCC
GGAACTCGCGGCGACGCAGTGCGCGTTCCTGCAGCCACAGCATGATTGCCAGCAGCGCGG
CGATGCTCAGCGTGGCGTAGGCCAGCAGCGCCAGCCAGGCGTGGCTGGCCAGGCGCCAGC
CCAGTACTTTGCTCGGTTCGTGGCCGTAGCCGTGGTAGGCCAGCAGCAGCACGGCAGCCA
GCGGGAACACCACCACGCCCAGCGCCGACATCCGCCCGCGCGCGCCGACCAGCGAGGTCA
GCCAGGCCACGCCCAGGCCGACCAGCGACAGCGCGGCGAAAAAGTGCATGTCCGGCCCGC
CGTTGGTGCGCATCGCCACCATCACGTGGTAGCTGCCATGCAGCAGCATCGCCGGCAGGG
CCGGCCACAGCCAGGTGGGCGAGCCGGTGGTTTCATCGCGGCCGAGCGCGCGCACCAGCA
GGGCACTGGCAGCCAGGTAGAGCAGGACGGCGATGAGAACGATTGTCATCGTTGCAGTTT
CGCACACCCCTGCGGTGGTGGCGACGGCCCCGTGGCCGCAGTCCGGGGAGACAGCCGGAC
CCGTTATACTGTCTGCCTTATTGTCCCCCGCTTTCAGACAGGTTGCGCCGCATGTTCGAG
TCCCTGACCCAGCGCCTTTCCGGCACCATCGAGCGCCTGCGTGGCCGTGGCCGCCTGACC
GAGGAGAACATCCGCGAGGCGACCCGCGAAGTGCGCATCGCGCTGCTCGAAGCCGACGTT
GCGCTGCCGGTGGTGCAGGCCCTGATCGAGCGCATCAAGGTACGAGCGGTCGGCCAGGAA
GTGCTGAAGTCGCTGACCCCGGGCCAGGCGCTGATCAAGGTCGTGCGCGACGAGCTGACC
GCGGTGATGGGCGCCGAAGCCAGCGACCTGAACCTCAATGTGCCCGCGCCGGCCATCATC
CTGATGGCGGGCCTGCAGGGCGCCGGCAAGACCACCACGGTGGGCAAGCTGGCCAAGCAC
CTGAAGGAAAAGCGCAAGAAGAAGGTGATGGTGGTCTCGGCCGACGTCTACCGTCCGGCC
GCGATCGAGCAGCTGAAGACCCTGGCCGAGCAGGTCGGCGTGCTGTTCTTCCCGTCCAGT
GCCGACCAGAAGCCGGAAGCCATCGTCCGTGCCGCCATCGACGACGCGCGCAAGTCGTTC
GTCGACGTGCTGCTGGTCGATACCGCCGGCCGCCTGGCCATCGACGAAGCGATGATGGCC
GAGATCAAGGCCCTGCACGCTGCGGTGAACCCGGCCGAAACCCTGTTCGTGGTCGACGCC
ATGACCGGCCAGGACGCGGCCAACACCGCCAAGGCCTTCGGCGACGCCCTGCCGCTGACC
GGTGTGGTGCTGACCAAGACCGACGGTGACGCCCGTGGCGGTGCCGCGCTGAGCGTGCGC
TACATCACCGGCAAGCCGATCAAGTTCGTCGGCGTCAGCGAAAAGCCGGAAGGCCTGGAC
GTGTTCCACCCGGACCGTATCGCCAGCCGCATCCTCGACATGGGCGACGTGCTGTCGCTG
GTCGAGCAGGTCGAGCAGCAGGTCGACAAGGACAAGGCGGCCAAGCTGGCCGAGAAGGTC
GCCAAGGGCAAGAAGTTCGACCTGAACGACATGCGTGACCAGCTCGAGCAGATGCAGAAC
ATGGGCGGCATCGGCGGCCTGATGGACAAGCTGCCGGGCCTGGGCAACATCCCCGACCAT
CTGAAGCAGCAGGTCAGCCAGGGCAAGGAAGTGCCGCGCATGATCGCCATCATCAGCTCG
ATGACCAAGAAGGAACGGCGCAACCCGAACCTGCTGAACGGCTCGCGCCGCGCGCGCATC
GCCAAGGGCTCGGGCGTGACGCCGGCTGACGTCAACAAGCTGATGAAGCAGTACATGCAG
ATGGAAAAGATGATGAGCAAGATGGCCGGCGGCGGCATGAAGGGCATGCTGCGCAGCATG
AAGGGCATGATGGGCGCCATGGGCGGCCGCGGCATGCCGTTCCGTTGATGCAGCGACGGG
GCCGGCGCGCATTGCGACGCGGCCCCGGTCACAATGACTGGCGTATGCTGGATGGCGACT
TCTCCAACAGGTATGTCGCGTGAATGCATCGCCGATTCTTGAACGCGCCGACACCTTCTG
TCGGCGTTTTTCATTGCAGCTTCCGATCCTGCTGGCACCGATGGCCGGTGCCTGCCCGGT
GCCGCTGTCGGCCGCGCTGGCCAATGCCGGCAGCATGGGCGCGATGGGTGCGGTGCTGTC
GCCGGCCGCCGATATCGGCCGCTGGATGGATGACTTCCGCGCCGCTTCCAATGGCCCGGC
GCAGGTGAACCTGTGGGTGCCGGATCCGGTGCCGACCCGTGACGTTGCCGCCGAGGCTGC
CAGCCGCGCCTTCCTGACGCAGTGGGGCCCGGACGTGCCGGCCAGCGCCGCCGATGCCAC
GCCCGCCGACTTCGAAGAACAGTTCGCCGCACTGCTGGCCGCACGCCCGGCGGTGGCCTC
GACCATCATGGGTGTGTTGCTGCCGCGCCACGTGCAGCAGTTGAAGGATGCCGGCATTGC
CTGGATCGCCTGCGCGACCACCTTGTCCGAAGCGCGTGCAGCACAGGACGCCGGTGCCGA
TGCGGTGGTGGCGCAGGGCATGGAAGCGGGCGGCCATCGCGGTGCGTTCGATCCGGCGAT
GGCCGAGCGCCAGCTGGTCGGCCTGTTCGCGCTGCTGCCGCGCCTGGCCGATCACCTGCA
GATCCCGGTGATTGCCGCCGGCGGTATCGCCGATGGCCGCGGTATCGCCGCCGCGCTCAC
GTTGGGGGCCAGCGCGGTGCAGATCGGCACCGCGTTCCTGCGCACGCCCGAAGCAGCGAT
CGCCTCGGCATGGGCCGATGGGCTGGCCGCCAGCGAACCGGAAGACACCTGGCCGACCCG
CGCCTTCAGCGGCCGCCTGGGCCGCGGCCTGGCGACCGCCTATGTGCGCGCCGCTGCCGC
AGAAGGCGCCCCGGCGCCACGCCCGTACCCGGTGCAGCGCGGGCTGACCGCGCCGATGCG
CAAGCAGGCCGCGCAGGAAAACCGCCTGGCGGCGATGCAGGCCTGGGCCGGGCAGTCGGC
GTGGATGGCGCCGGCACAGCCGGCCGCCGACGTGCTGCGCGGCATGTGGAGCCAGGCGCA
GGCGCTGCTGCGATGACGGTGACCTGCAACGGCCTGCCGGCACAGGTCGAGGATCTGCTG
CCGGCGCTGGTCAACTACGGCCATTTCACCTCGCTGCAGGTGCGCGACCACGCGGTGCAG
GGACTGGACCTGCATCTGGCGCGGCTGTCACAGGCGACGCGTGAACTGTTCGGCAGCGAG
CTGGATACGGTGCAGGTGCAGACCTGGATGGCACAGGCCCTGCAACAGGCCGGCCTGGCC
GATGCCTCGCTGCGGGTGACGGTGTACTCGCGCCGGTTCGATTTCCGCAACCCGCTGGCG
GCGGTGCCGGTGGACGTGCTGGTGGCAGTATCAGCGCCGGTGGCCCTGGTCGCGCCCAAG
CGCGTGCGCAGCGTGGTCTGGCAGCGCGAAATGCCGCAGATCAAGCACGTGGGCACGTTT
GGCCTGTTCGCCGAGCGCCGCGCGGCGATGGCCGAAGGATTCGACGATGTGCTGTTCGTG
ACCGCTGATGGCGACGTGAGTGAAGGCAGCACCTGGAACCTGGCCGTGCACGATGGTGAA
CGGCTGCTCTGGCCGCAGGCGCCGGCCCTGCGCGGTACGGCCGAAGCGCTGCTGAAGCGG
CATTGGCCCGATGCGCAGTTGACGCGGCCGTTGGCGCTGGCTGAACTGGGCAGTGTGAAG
GCCGCTGTTGCCTGCAACGCCAGCGGCCTGTGGGCGCTGGAGGCCATCGACGGGCATCTC
CTGCCAAGCTCGCAGGCGCTGGCTGAACAGGGCAGGGCGGTGCTGGCGGCGGTGGCTTGG
CAGGGGCTGGGGTCAGATCCCTTTTGCGCCGCAAAAGGGATCTGACCCCAAGCGAACCCC
CCGGGGTTGGCTCGGCCGGGCTCTGCCGCTATAATCGCCCGCTTACCTCGCCATCCTGGC
GACTGGGCAATAGGAAAAACACCATGGTCAAGATTCGACTGACCCGCGGCGGCGCCAAGA
AGCGTCCGTTCTACCACATCATCGTCACCGACGTGCGCAGTGCGCGCGACGGCCGCAACA
TCGAGCGCGTTGGTTTCTACAACCCGGTCGCCCAGGGCGGCGAGAAGCGCATCGAGCTGG
ACCTGGCCCGCGTTGACCATTGGGTCAAGAACGGCGCCCAGCCGACCGACAAGGTCCGCA
ACCTGATCAAGGAAGCGACCAAGTCCCAGGCCGCTGCGGCCTGATCCTGACGGGCCACGC
TTCGGCGTGGCCCTCTTGGTTGAAGCAGATGAAAGATATCGAGCGCCGCATCCTGCTGGG
CAGGGTTGTCGGCGCTTTTGGTGTGCGCGGCGAGATCAAGCTCGAGTCCTGGACCGAGCC
ACGTTCCGCCATTTTCCGTTACCAGCCGTGGATCGTGCGCAGCCCGTCCGGCGTGGAAAC
CACGATTGAAGGTGTGCGTGGCCGCGACAGTGGCAAGCACCTGGTCGCCCGGTTCCCCGG
CGTCGAGGACCGCGATACCGTCGAAGCGATGCGCGGCACCGAGATCTACGTGGCCCGCAG
TGCCCTGCCACCGCCGAAGCCCGATGAGTATTACTGGGTGGACCTGGAAGGCCTGGACGT
GAAGACCACCGAGGGCGTTGCCCTGGGCCAGGTCTCGCACCTGTTCAGCACCGGCGCCAA
CGATGTGGTGGTGGTCCGGGGTGACCGCGAGCGGATGATCCCGTTCGTGCAGCCGGACTT
CGTCAAGTCGGTCGACTTCGAGGCCAACCTGGTCGTGGTCGACTGGGATCCCGAGTTCTG
AGTGTGAGCATGCGTTTCGACGTCATCACCCTGTTCCCCGAGTTCCTCGCCCAGTCCGCC
GGACTGGGCGTGGTCGGGCGCGCGCAGGAGAAGGGGTTGTTCAGCCTGCATGGCTGGAAT
CCCCGTGATTACGCCGAAGGCAACTACCGCCGGGTGGACGACCGTCCATTCGGTGGCGGC
CCGGGCATGGTGATGCTGATCGAGCCGTTGCAGGCCTGCCTGCAGGCGATCCGCGATGCT
GATCCGACCCCGGCGCGGGTGATCTACCTCAGCCCGCAGGGGGCGCCGTTGACCCAGGCC
AAGGTGCGGGAACTGGCGGCATTGCCGCGCATGGTTCTGCTCTGTGGCCGCTACGAGGGC
ATCGACGAGCGTTTCCTGGAAGCCAATGTCGACGAGGAAATCTCCCTCGGCGACTACGTG
CTGTCGGGTGGCGAGCTGGGTGCCGCGGTCATCATCGACGCCGTGGCCCGCCTGCAGGAC
GGGGCCCTGAATGACGCTGAATCAGCGGCCCAGGACAGCTTCGAAGGTGATCTGGGCCTG
CTCGACTGTCCGCACTACAGCCAGCCGGCCCAGCACCCTCTGGGCGACGTGCCGGACGTG
CTGCGCTCAGGCAACCATGCGGCCATCGCCGCGTGGCGCCGCCAGCAGTCGCTGGTCCGT
ACCGCCCAGCGGCGCCCGGACCTGCTGGATGAACAGGCGCTGGGCAAGGCCGACCGCACG
CTGCTGGAACAGGGCCGTCAGGCCCAGAAGCAGAAGGCCGACCCCTAGCGCAGGGCCGGC
TTTATCGGCTATCATGGCCAATTACCGCCAGCCCAGGCCGGCGCGCGCAGTACCCACAAC
AAACGTGCAGCACAGTCCGGTGACTGCATGAGCCCACGTTGTCTACATGACACGCCCACC
CGAACAAGAATCGGTGTAACCCATGAGCAAGCTGAACAAGTCCATCGTCGCGGAATTTGA
ATCCGCCCAGATCACCCGTGAACTGCCGAAGTTCAGCCAGGGCGACACCGTTGTCGTCAA
CGTGAAGGTGAAGGAAGGCAGCCGCGAGCGCGTGCAGGCCTACGAAGGCGTCGTCATCGC
CACCAAGAACGCCGGCCTGAACTCCTCGTTCACCGTGCGCAAGATCTCGCACGGCTACGG
CGTCGAGCGCGTGTTCCAGACCCACAGCGCCATCATCGACTCGGTCGAAGTGAAGCGTCG
TGGTAAGGTCCGCGCCGGCAAGCTGTACTACCTGCGTGGCCTGGAAGGCAAGGCTGCCCG
CATCAAGGAAGACCTGGCTGCCGCTGCTGCCGCCAAGGCTGCCCGTCTGGCCGAAAAGGC
CTGATAAACAACTTCGGTTGTTGCCGCGACGGCCACCTTCGGGTGGCCGTTTGCGTTTCC
GGCATCGCATCGGCCACGATCAGGTGATGAACGACATCAACCCGCGCTATCCCGCCGTGA
TCCAGTCGGCGTTGCGCTTCCTCGACGGCAAGGGGCTGGCGCGTGTGCAGTCGGCGCCGT
TGCTGCATCGCCTGCTGTGGTGCATGGGCATCGCACTGCCACCGCCAATCCTGGCCGGCT
TCGGTACCAATGCGCTGGTGCAGGGCCTGTTGTTCGGGCTGTTCTGGACCGCACTGATGT
GGCTGATGCTGTGGCAGGGCAGCGAGCGTCCGCTGGCCTTGCTGCTGGCGGCCGGCCTGT
TGGCTGGTGCGCTGTTCGGCGTGGTGATGGCCGGCTTGATGCGCTCGCTGCGCCGTCACC
GCAAATTGCCGGAGTGGCGCCAGTTCCGCGCGGGGCAGGCGGACTGAGCCGATGGCGCAC
TGCGCCGTGACCGCCCGGCACAGGCCGCGGTAGGCTGCAGTGTCATCCCGATGGACGTGC
CGTGCGATGCCTGCCAAGCGAACCGCACCTTCCGCTGCGCCCAAACTGTTGTCAGGCGGC
AATCCGCAGATCGCCAAGGGCGAGGGCGATGCCACGGTACAGGCCTATATCGCGGCGATG
CCGGACTGGAAGCGGCCGATCGGCGCACGGCTGGATGCGCTGGTCGAACAGGCCGTACCC
GGGGTGCACAAGGCGGTGAAGTGGAACTCGCCGATGTATGCGGTGGCCGCGGGCGAAGGC
TGGTTCCTCAGCTTCCATTGCTTCACCCGCTATATCAAGGTGGCGTTCTTCCGCGGCACT
GCGCTGAAACCGGTGCCGCCGGAGCCGTCCAAGGAGTGCCGATACGCGCTACCTGCACAT
TGCACAGGATGGCGTACTGGATGAAGCCCGGTTTCTTGACTGGGTGCGCCAGGCCGCGGC
ATTGCCCGGCGAACACATGTAAGCCCACCGTTCTGATCTCCTTGCCGACGAGAGCCGCTG
ATGGCCACGCATGCACCCAACCCGGCTGATGCCGGAACCCCGGCCGCCGAACTGATCGAT
GCGCGCATCGCCGAACTGGGCGACTGGCGTGGCGAAGCGCTGGCACGCGTGCGTGCGTTG
ATCCATGAGGCGCTGCCCGACGTGCAGGAAACCTGGAAATGGCGGGGTACACCGGTGTGG
GAGCACAACGGCATCCTGTGCACCGGCGAGACCTACAAGCAGGCGGTGAAGCTGACGTTT
GCCAATGGCGCGACGCTGGCCGACCCCAAAGGCCTGTTCAACGCCAGCCTGGAGGGCAAC
ACGCGGCGCGCGATCGATATCCATGAAGGCGCGATGCCGGATGCCGCCGCGTTCAAGGCG
TTGATGCGCGCGGCGGCCATGTTCAACGCGGCGAAGAAGAAGCGGTAGAGCCGGCCGCTG
GCCGGCTGTGCCGCGATGCTGCTGGAGAGGTGTGAGGTTGGCGGCCAGCGGCCGGCACTA
CCGTGGCGTTCACTGGCCCATGAGGTTGCCGGCCAGCGGCCGGCACTACCGCAGCGGTGC
GGCATCCGGGTCGGCCACCGGCGACGGCGGGCAGGCCGGAATTTCCGACGGCGTGGCCAG
TTCCTCGGCGTGCGAGGGCTTGCTGATCATCTTCGCCTTGCGCCAGCCGCCCCAGCGGTA
GTACGCCAGCGACAGCAGCATCGACACCAGCGAGCTGACCGGGAAACTCCACCAGATCGC
ATCGGCGCCCCAGTACGGCTGCAGCAGCTCGGCGAACGGCACGCGAACGCCCCACAGCGA
ACCAGCCAGGATCAGCAGCGGCGGGATCACCGCACCGGTGGAGCGCACCACGCCGGAGAT
CACGAAGCTGACGCCGAAGAACAGGAACGAGCCGATCACTACGTGGTTGAGGTGACGGGC
AATGTCCAGCGCCTGGCTGGCCGGCGGCAGGAACAGGGCCAGCAGCTGGCGATCGAACAG
CACCAGCGGCAGGATCAGCGCGCCGGTCAGCAGGAAATTGAACAGCACGCCCTGGCGTGC
GGTGCCGCGTACGCGGTCCCAGCGCTGTGCACCGACGTTCTGCGCCGCCATCGAAGAGCA
CGCCGCGCCGATCGCCATCGCCGGCATCTGCAGGTAGTTCCACAGCTGCAGGGAAGCGCC
GTAACCGGCGGCGGTGTCGGTGCCGTACTGGTTGACCATGGTCATCAGCAGGATCACCGA
CAGCGAGATCAGCACCATCTGCAGGCCCATCGGCACGCCCTTGAGCACCAACGCTTTCAG
GATGGTCAGGTCGAGCTTGAACAGGCGCATGTCGGCGCGGCCCAGCCACAACGTGTGGCG
CTTGTGCCGCATGTACAGCAGCAGGCCGGCCAGCGACAGCGTCTGCGCGACGAGCGTGGC
CCAGGCCGAGCCGGCGATGCCCAGCGCGGGGAACGGCCCCATGCCGAAGATCAGAACCGG
GTTCAGCACGATGTCCAGTGCCACCGACACCATCAGGAAACGGAACGGCGTGCGCGAGTC
ACCGGCACCGCGCAGCGCGGCGGTGAGGAAGGCGAACGCATACAGCGTCGGCATCGCCAG
GAAGATGATCTGCAGGTAGGCCTCGGCCAATGGCAGCGAGGCGGCCGGCGTGCCCATCGC
CGCCAGCAGCGGATGGGCCATGAACCAGCCGACGATGGCGATGATCACCGACAGGCCGAT
GAAGAAGGTGGCGCTGGTACCCACCACGCGCCGCGCCTGTGGGATGTCGCGCGCGCCGAT
CGCCTGGCCGATCAGGATGGTCGAGGCCATGCCGAAGCCGAACACCGAGCCGATCAGGAA
GAACATGATGTTGTTGGCGTTCGCGGTGGCGGTCAGTGCCGCCTCGCCGAGGAAGCGCCC
GACCCAGACCGCATTCACCGAACCGTTCAGCGACTGCGCGATGTTGCCGGCCAGGATCGG
CAGGGAAAACAACAGGAGATTGCGGCCGATCGGGCCGGAGGTCAGGTCAAGCGGCGCCTT
GGCCATGGAGTGGTGATCGAATCCCGGGAGGCGCACACTAGCACCAAGCCGGTTTGCGGG
ATGTGGCAATGCGTCAACGACTGCAGGTGAAGCGAAGGCTGGCGCTGGCCTTGATCGGCG
CCGCGCTGGCCGCATGTTCGACAGGTGACCGGCTGGGCGATACCCAGGTGCGGCCAACCG
ACCGCCCCGAGTGCCTGGTCGGCAGCCAGCGCCAGGATCTTTCCGCCGACGTTCCCACCC
TGATCGGGGGCAGTGGCTGCCGCACCGACCCCGACAACCCGCGTCCCCTGAACAAGCGAA
CGGAGTAGTCCCTGCCGATGACCGAGCTTTCCGCGCTGTCGCCCAGTGTCCGCCTGGACA
TCTGGCTGTGGGCGGCCCGTTTCTTCAAGACCCGCAGCCTGGCCAAGCAGGCCATCGAGA
CCGGCAAGGTCAGCGTCGCCGGGCAGCGCCCGAAATCCTCACGCGCAGTGCGCGTCGGTG
AGCAGCTGCAGGTCGACCGCGGCGAAGAGCATTTCGAGATCCAGGTGCTGGGCCTGAGCG
ACCAGCGCGGGCCGGCGCCGACGGCGCAGCAGTTGTATGCCGAGAGTGAGGCCTCGAAGG
CGCGCCGTGCCGAACAGCGCGCGTTGCGCATCGCGGCGCGCGATGGTTTCCAGCCGCCGG
AGCACAAGCCGGACAAGCGCGCACGGCGGTTGATCCGCGCGCTCGGCGATATCGACGCGT
TGTAAGCAGCAGGGCGCCAGACCGGATCCGGCGCCCCCTTGGCTCAGCGCTTGCCGCCCA
GCAGGCTGCCGCCGATCTTCAGCAGATCGCCCACGCCGAGCTGGCCGTCACCGTCCTGGT
CCAGCAGGCTGCCGAGCAGGCCGCCGGCAAGACCGCCCTGCTGCTGCACCTGCTGCTTTT
CCTGGCCGAGGGCCTGGCTGAGCGAGCCGGCGTCGGCCTGGCCGCCACCGAGGCGCTGGG
CGAGGAAAGCCATCACGATCGGTGCGAGGATCTGCAGCAGCTGGCTGGTGCGGCCACTGT
CGAGCTGGGTGGCCTGGGCCAGGCCGGTTTCCACCTTCTGCTGGTTGCCGCCGAAGATGT
GGCCGAGGATGCCGGCGCCATCGCTGGCGGCACCACCGCCACCGCCGCCCAGTACCGAAC
CGAGCACGCTGCCCAGGTCCAGCCCACTGTGGTTGTTCTGCAGCGCGCCGAGCAGCGCCT
GCGCGCCCTGCGGCTGCGAGGCGTTGTTGCCCAGCGCGCCCATCAGCACCGGCAGCGCGG
CACTGATCGCACCGGAAGCCTGGGTGTCGCTGATGCCGAGCTGCTGCGACACCTGCTGCA
GCGGGGCGCCCTGCAGTTTGGCGAGAAGTTCGTCGGTGAGGCTCATCTGCGGAATCCTTG
ATTGGGGTGGGGCGTGCAGAAGGTACGACGCGGACCGTTAAAACGGCGACGCCGCCTCAC
GGGGAGGCGGCGTGCTGTTCACGGGGCAGGGCGATCAGAGCTCGATGTCTTCGGCGCCCG
GGGTCGCGGTGGGGAAGTCCGCTTCCGGCTGCGCCGGCTTGAACGGATCCGAAGGCTGGC
TGGCCAGCGCCTTCAGCGCTGCGGCAACGCCAGCGCCATAGGCCGGGTCGGCCTTGCTGC
AGTTGTCGATGTGGCGCTGCTTGATGAAGTCCGGCGCATCGCCCAGGGCGCGGGCGGTGT
TGGCGAACAGGCGGTCCTTCTGTGCCTGGTTGTAGCTGCGGAACAGCGCACCGGGCTGGC
TGAAGTAGTCGGCGTCGTCCTCACGGAAATTCCAGAAGTCGGCGTCACCGCGGATCTTCA
TCGGCGGCTCGCGGTACTGCGGCTGTTCCTGCCACTGGCCGTAGCTGTTCGGCTCGTAGT
GCGGCAGGCCGCCGTAGTTGCCGTCCACGCGCATCGCACCGTCGCGGTGGTTGCTGTGCA
CCGGGCAGCGTGCGGCGTTCACCGGAATCTGGTGGTGGTTCACGCCCAGGCGGTAGCGCT
GCGCATCGGAATAGGCGAACAGGCGTGCCTGCAGCATCTTGTCCGGCGACGGGCCGATGC
CCGGCACCAGGTTGCTCGGTGCGAACGCGGACTGCTCGACGTCCTGGTACCAGTTGACCG
GGTTGCGGTTCAGTTCGAACTGGCCCACTTCGATCAGCGGGTAGTCGCTCTTCGGCCACA
CCTTGGTCAGGTCGAACGGATGGATGCGGTAGGTTTCCGCCTCCAGCTCGGGCATGACCT
GGATGAACAGCTTCCACTTCGGGAAGTCGCCCTTCTCGATTGCGGCGAACAGGTCGCGGC
CGTGGCTTTCGCGGTCATGGCCGACCAGGATCTGCGCCTGCGCGTCGGTCAGCGATTCGA
TGCCCTGCTGGCTGACGAAGTGGAACTTCACCCAGAAGCGCTCGCTGTCGGCGTTGGTGA
AGCTGTAGGTGTGCGAGCCGAAGCCGTGCATGTGGCGGAAGCTACGCGGGATGCCGCGGT
CGCTCATCACCACGGTCACCTGCAGCAGGGCTTCGGGCAGCAACGTCCAGAAGTCCCAGT
TGTTGCGCGCGCTGCGCAGGTTGGTATGCGGGTCGCGCTTCACGGCCTTGTTGAGGTCGG
CGAACTTGCGCGGGTCGCGCAGGAAGAACACCGGCGTGTTGTTGCCGACCAGGTCCCAGT
TGCCTTCTTCGGTGTAGAACTTCAGCGCGAAGCCGCGGATGTCACGCTCGGCGTCGGCGG
CGCCACGCTCGCCGGCCACGGTGGTGAAGCGGGCGAACATCTCGGTCTGCTTGCCGACCT
TCTCGAACAGCTTGGCGCGGGTGTACTTGCTGATGTCATGGGTGACAGTGAAGGTACCGA
ACGCGCCCGAGCCCTTGGCGTGCATGCGGCGCTCGGGAATGATCTCGCGGTTGAGGTTGG
CCAGCTTCTCCAGCAGCCAGACGTCTTCCATCAGCAGCGGGCCACGTGGGCCGGCGGTCT
TGCTGTTCTGGTTGTCCACCACCGGTGCGCCGAAGGCCGTGGTCATCGGCGTGACCGGAT
CATCGCCGTGCTTCTGCTTGGGCGTGGTGCTCAGTTCACGCTGCTGCTGGGCGCCTTCCG
CAGGCGACGGCGCGGTGTGATACGGGCACTTGGGGCTGTTGTTATCGGACTGGCTCATGG
CTGGCTCCTGCGGGTGAAGGCGGGGTGGAACATCTTCACTCGACTTTAGCTATGGCCAGA
TGAAATGAATAATCGAATGAATCATTCACTTCTATAGCTTCTGTCTATCGATTGTCGGGA
ATTCATTGCCGGGGCCTTGTTCCGGTCGCCCGGCGGCTCGCATCCCGACACGCTCCGATC
ATGGGCCAGCAGTGCTCGATTCGACGATGCGCACCGGGCGCGCTAGGCCGTCGAATGCAT
CCACATAACGACGATGAAGCATCCCGTCCCGGCGCAGCTGGGTGTCCTGCATCGGCCGGA
TCTGGGTGGTCAGCGGATTCCCGCGTGGCGCCAGTTGCGTTCCATAGCGTGCGGGGTAGG
GCCCCGATGCGGCTGCCTTCACATACCGGGTTTCCTGTACCACCAGGCCGGCACGGCGAA
GGCGCTCGATCTGCAGGTCGCCGATGTTGGCGGTGTAGTCGTTGCCGAAGACATACTCGG
CCTGCACGCCGTCGGGTCGGTTTTCCCAGGTTGTTGAAACGCAGTTGGAGGTGCAGCCAC
CGGTGAATGACCAGTGTGGTGAGTATGTGTACGTCCAGGAGGCGGGCTGGATGCCGGGCC
CGGACAGGGTCTTGGATACCAGCGACTTGGCCATGTAGGCATTGGGAATGCCGAATGAGC
CAAACCCGAAGTTGGAGGAACTAGTGCCGATGATGCCGCAGCTGCCAGGCGTGTTGTCCG
ATCCGTGGATCAACTGGCGAAGCGAGAACACCCCTTGTGCGCCGCTGGGATGGCGCATGG
TGATCACATCGTTGAAGGCCGGGTCGCCGGCATCTTCCGAGCGGAATCCCGTTGCATTCT
GCGCGCAGGAATTCATGTAGAAGCCTGGATTCAGGACGGGGGGCACCATCGTCCACGGCA
TGGCGCCCACATGGCGGTCGGTGGAGAAGGTCCAGCGCGACTGGTCGGGAAGTACGACTT
CGTTGAGCGTGCGCCCCCAGTAGCTGTCGACGTAGTTGTAACGCCAGGTGCGATCCCCGG
CCCGGACGGCGCCGATCTTGCCCTGCGCGTCATAGTCGATATCGATCCGGGCTCCGTCAT
TGGAAATGATCGCCAGCAGGCGGGTCGGGTTGGCACCGTCGTAGCTGTAACTGACCCAGT
TGCCGTGGCGGTCCTCGACACGTGTCGCGTAGAGGAAGACATCGACGACCGGAACCAGCA
GGTAGGGCTGCGATGTGCCATTGCCATTGCCATCACGATAGTACTCGTTGGCCAGCACGT
CGTGCTGGTCGCGGACCGCCATCCAATCGAAGAAGTAACGGGTGCCATCGGTGGTCCGCA
CCACAAAACCTTCGCCGGTTCCATTCCTGATGGCTGGCAGGCAGCTGACGCGCCAATGGC
TGGCCGAGGTGCCAATGTAGGTTGCCCCATCCTGGGGCAGGCTTGCCCCTGCTTCCTTCA
GCAAAAGGGATTCATAACCGACCGCAGGGAGGTTGATGAAGATGCCGCTCCAATAGGTGT
GCTTCGGGATGACCCGGGTGTTGAAGTCCGGTGACGGGCCCACCCACTCGGTCGGGGACA
GGTTGCTGCCGCTGCAGCGGCCGCCGCCCGCCGCATTCCAGCCCCGGCGTTGATCGTAGG
AGCCCATCATGTAGGGGGCATCGATCTCCCAGGACGCCCCCAGCGGGGCGGCAGCGCGAT
CCAGTCCCTGTTTCTGCTTCGGCGTTGTGCGGGTGAATGCGACCCGCATTCCACTGCTGG
TCGGCACCACGACATCGGTCTGCGAGAACTGCAGCGTGCCATCCTTCCTGTTTAGGGAAT
CACCAAACAGATCATCGCCGAGCGCCGCGACCCGCGCACCCCGCAGGCGTTCGTCGTAGG
TACGCTCGCTGCTTACGAATTCCTGTGCATCGGCCACGCCACACACCAGCAACAACGCTA
GAACCGTACGCCGCATGTTCGTTCCCTCGTGATCGAATCCCCTCGCTTCGATGCCGCGGC
ATGTTGCCCGGCCCCATTGCATGCCGCTGGGATCGCAGTTTCAGTGACTGTGCGGAACGG
CGCCCCAGCTCCCCTGTGGCGGTCTGCGTGGCCGAGTATGCAGGATTCTCCGCGGTGGCT
TCCAGGGGGGCATGGTGCCCCCTGGCCAGGCGCACTTACAGCAGCGTTTTCAGCCGGTAC
AGCGCTTCCAGCGCCTGCTTCGGCGTCAGTTCGTCCGGATCGATCGCCGCCAGCGCTTCC
TGCGCCTTGCTGGACGGTGCCGCGAACAGCCCGAACTGCTGCGGGGCATCCAGCGCCTGC
GGCGCCAGCTCGGCGGCGTGGCTTTCAGCGCCGCGCTGTTCCAGCTCGGCCAGGCGACGC
CGTGCCTGCGCCACGGTGGCGCGCGGCAGGCCGGCCAGTGCGGCCACCTGCAGGCCAAAG
CTGCGGTTGGCCGGGCCGTCCTTCACTGCGTGCATGAACACCAGCGCTTCGCCGTGCTCG
ACCGCGTCCAGGTGCACGTTGGCGATGCCGCTGCGGCCGCCCTCGTGCTGTTCGTCGGCC
AGCGCGGTCAGCTCGAAGTAGTGGGTGGCGAACAGCGTGTAGCAGCGGTTCTGGTAGGCC
AGGTGGCGGGCCACCGCGTCGGCCAGCGCCAGGCCATCGTAGGTGGAGGTGCCACGGCCG
ATCTCGTCCATCAGCACCAGCGAATGGGCGGTGGCGTGGTGCAGGATGTAGCTGGTCTCG
GCCATCTCGACCATGAAGGTCGACTGTCCGCGGGCGAGGTCGTCGCCGGCGCCGATGCGG
GTCAGGATGCGGTCGATCGGGCCGATCACCGCCCGGCTGGCCGGCACGAAGCTGCCGATG
TGGGCCAGCAGCACGATCAGCGCGTTCTGCCGCATGTAGGTCGATTTACCGCCCATGTTC
GGGCCGGTGATGACCAGCATGCGACGGTCCGGATGCAGGTCCAGGTCATTGGGTTCGAAC
GGCTGTTCGCGTACCGCTTCGACCACTGGATGGCGGCCGCGTTCGATCTTCAGGCACGGC
TCGGCCTGCAGCTCCGGGCGCGCCCAGTCCAGCGCCTGCGCGCGTTCGGCGAAGGCGGCC
AGCACGTCCAGTTCGCTCAGCGCAGCGGCACACTGCTTCAGCGGTTCCAACTGCCCGCCA
AGGGTGTCCAGAAGCTGCTCGTACAGGTACTTCTCGCGCGACAGCGAACGGTCGCGCGCG
GACAGCACCTTGTCCTCGAATGCCTTCAGTTCTTCGGTGATGTAGCGCTCGGCATTGGTC
AGCGTCTGGCGGCGGGTGTAGTGCACCGGCGCACGATCGGACTGGCCCTTGCTGATTTCG
ATGTAGTAGCCGTGAACGCGGTTGTAGCCCACCTTCAGGGTGGGAATACCGCTGCTCTCG
CGCTCGCGCAGTTCCAGGTCGACCAGGAACTGGTCGGCATGGGTGGACAGCCGGCGCAGC
TCGTCCAGTTCTTCATCGAAGCCATCGGCCAGCACGCCGCCGTCGCTCAGCTTCAGCGGC
GGCATCTCTGCGATGGCGCTGGCCAGCAGCTGCGCGCACGCGTCGTGTTCGCCCAGCGCC
GCATGCAGGGCCTGCAGGCGCGGCGAGTCCAGCGGGGCCAGCACTTCGCGCACCGCCGGC
AGCAGGCCCAGGCCGTCACGCAGGGTGGAGAAATCGCGCGGGCGCGCCGAGCGCAGCGCG
ACGCGGGTGAGGATGCGTTCCAGATCGCCGAGGCGGCGGAACTGCTCGCGGATGTCGGCG
TCCGCACCGCGATCGATCAGGGTTTCCACCGCGTGGTGGCGCTGCACCAGCACCTCGCGC
AAGCGCAGCGGGCGGTGCAGCCAGCGGCGCAGCAGGCGCCCACCCATGGGTGTCACCGTG
CTGTCGAGCACGCCCAGTAGGGTATTGCGGGTATCACCGTCGACACGCGTGTCCAATTCC
AGGTGGCGGCGGGTGGCGGCGTTCATCGCGATCGCCTCGCCGGCGGTTTCCATCGCGATC
GAAGTCAGGTGCGGCAGGCGCTGCTTCTGGGTTTCTTCGACATAGCCGAGCAGGGCGCCG
GCGGCGGCGGTGGCACGGGGCTTGTCATCAATACCGAAGCCGCTCAGATCGTGCAGCTTG
AAGAAGTTCAGCAGCTGGCGGCGGCCGCTGTCCGCGTCGAACAGCCACGGCGCACGGCGG
CGCACGCCGGTGCGCTGGCGCAGGAACTCCGGCCAGTTCTCCTCGTCGGGCACCAGCAGC
TCGGCCGGCTCCAGCCGTGCCAGCTCGGCTTCCAGGGCGTCGTCGGTCTCCACTTCGTTG
ACCAGGAAGCGGCCACCGGCCAGGTCGGCCCAGGCCAGGCCGTAGCCCTGCTTGCTGCGC
GACAACGCCATCAGCAGGGTGTCGCGGCGCTCGTCCAGCAGCGCTTCGTCGGTGACCGTG
CCGGGGGTGACGATGCGCACCACCTTGCGTTCGACCAGGCCCTTGGCGAGCGCCGGGTCG
CCGATCTGCTCGCAGATCGCCACCGACTCGCCCAGCGCCACCAGCCGTGCCAGGTAGCCT
TCGTAGGCATGCACCGGCACGCCGGCCATCGGGATCGGTGCGCCGCCGGAGCTGCCACGC
TGGGTCAGGGTGATGTCGAGCAGCCGCGCGGCCTTGCGCGCGTCGTCGTAGAACAGCTCG
TAGAAGTCGCCCATGCGGAAGAACAGCAGCAGGTCCGGGTAGTCGGACTTGGCTGCGAAG
AACTGCTTCATGAGTGGCGTATGCTCTGACGAGACCGTTGATTTTTTGGATTGTTCTTTT
TTATCAGTCATTTAGAGCGTATTTTCACAAAGCGGAAGTGGTGGTGAGTAGGTGCTAGTG
GAAGGGTTTGGAGACCATTGTAGTAGCCAAGGGTAGCCAAATCCCTGCAGGGGCCGATTC
ATGCCAGAATTTGGCTACCCGGCACCGGGCAGCGTGCCGCGACATTCATCCAAAGGACAG
TGGTCGCCATGGCATTCCGACTGAAGCTCACCCCTGAACAGCTGAGACAGCTTCGCAGCA
CCCTGCGCCCGAAGCTAGACAAGAGCGGTGCGGTCGTCACCAACGCCAAGGGGTATGCGG
TGCTCGAACCCAACCCCGACGGCAAGCAATGGCGGTTCCTCGATGGATCCCCAGGCGCGC
CCATTGGGTTTGGGGTGTTCGTGGGCAAGCTCAAATCCACTTATGAAGTTCAGCGCAAGA
TCGGTGGCAAGGTCATGCGAATCAGCGTGGGGGACACCAGCGAACTGGCCCTCAAGGACG
CCCACGACCTGGCCGGGGTGAAGGTGGCCGGGGCCAAGAAGGAGGGGCAGCACCCCAAGG
CACTGGCGGAGAAGGAACTGTCGATCCAAGCCACCAAGGCGCTGACCGTTAACCAAGCGA
TCCAGCTCTACCACGACATGCTGGCCCGTCGGACCCGTCCGGCGACCGCGGGCACCCTCA
AGACGTTGACCAATTCCATGGCCCGCTTGGAGCGGCCGGAGGTGGGCATCGGCCACACCC
CGATCATGGAACTGGACGAAGACAAGGTCAGTAAAGCCTTCGAGGCCACCCGCCTGTCGG
CCGCCTTGCATTCCAACCGGTTGTCCCAGGCCATCAAGGACGTCATGGCGCGGACGGGGC
GGGTGGAGCTCACCGACGAAGAGCTGGCCAAGGTGGGCGTTGACAGTGAGGCCATGCGCA
CCCGCATCCGGGCGGCGGGGGTGTCGGCGGCCGAACAGACCTTCTCCACCGCGTTTCGGG
CGATTAACTACGCGGTGGACAAAGAGGCCCGCGCTGCCAAGAAGGCCGAGCGCAAGGCGG
TGCTGTTCGGAAACGACTTTGGCGTGCTGTGGGAGGAGGGGCGGATGCGCGACGCCGCGG
GCCTTCACGTCTACTACGAGAAGGCCCGCGTCCGAAACCCGCTGGGGAGCGAAGACAACA
CGCTGGGTCGGGCCATCGACTACCTGTGGAGCCGGCGAGAAGCCCAGCGGGGGCAGAACG
AAAGCGGGGTTTACTACCTGCTCACCACCTTGTTCCTGGGCGCGCGGCGCAACGAGACGG
CAAAGCTGGCGTGGTTCGACCGGCTCACCCCGGTCGAGCGGGAAACCCAGTCCTGGGTGT
GGCTGGATGAGATGGACCCCAAGGCCCGGCGAGAGGGGCGCGTGTCGGTGAACCCGCTCA
CCAAGAAGCCTGGCCCGCAGGTTTATTTTGCAAAAACGAAGAACAAGCGCGACCACAGCA
TGCCGTTGGGCCCGTTCTCGCTCCAGCTCATCAAGCGTCGGTTTGATCAACGCCTGCCGG
TGGACGAACCCCGGGGGCGGTGGGTGTATCCGGCGCGCAGCTCGCGGGCGGCAGAAGGGC
ACTACAAAGACAGCAAGGCCATCATGAAAGGCTTGGGGGAAAAGCTGTCGGTGGAATTTG
GGCCCACCCCGCACGACCTGCGGCGGACCTTGGGGCGCTATGCAACGCGCGTTGGGATCT
CCAACCGCATCACCAGCCGGCTGTTCAATCACCTTCCGCAAAAGAAGGACGGCGAGGACG
AGGGTTCCAAGTCCTCGGTGCGCTACCAGGAACCGGAATGGTTTGAACTCCAGGATGCAC
TGCAGCGGGTGGAGCAGTTGATGGCGTCGAGTTCGCCCGCGTTCTACAACATGCTCAAAC
CGGTGGACTGGCCGCTGCTCCCTCCGCGCAACGACACGGCTACTCCGCAACAATAGCCAC
CGATAGAATGGGGCCATGGATGGCTCTTTCCCCTTACAACGTGATCCCGATCTCGCCTCG
CCGGTCACCGACGCCAATAAATGGCGCCAGGAGATTGCCGAGGCCAAACAAGGGTTGCGA
GCCAAGATCAGCACCAAAGCGGCTGCGCACTACGTCGGCGTGCACCACACAACCTTGAGG
GAGTGGGTGCGCGAAGGCCAAGGGCCCCAGCCCATGCAGAACCCGGCAAAGGCCGGCACG
ATGGCTCGAAACCAGCACCTGGGTTTCAGCTTGGACGCGCTGGACGCGTTCTTGGCCAGC
CGCAGCGGTGAACCCATCACGCGCGGCAAACGCACCGACGCGGACGACGTGGTCCGCAAA
GCCGAACGCATCGAAGCCTTGATCGCGCTGAAAGAGGCTGAGGACCGGTTGGCCAAGGCC
CGGGCCCGGGCGCGGCGGTTGGGCGTGGTGGCTTACGCCTCGCTGGCCGACGTGCTGGAG
ATCCAGCCTTGGGTCACCCTGGGTGGGCGCATCGCAGGCCACGCATGGGCGGTGGACGAC
ACCACGTTCAACGCCGCCGATGAGGACCAGTGGGAAGGAACCTTGGAAGAAGCGTTGGCC
CAGCCTTGGACAAGCACGGAGGCACGTGAGGTTTACCAGAACGCCTTCGTGGCCGTGCTC
ACCAGCACACAGCACCTGATCAATGCGGCACGGTCGCGGCAGCTTGCCAGTGATCTGGAA
GAACGGTGGGACAGTGCCACCCACGAGGCAAAGCCAGTGCGGCCGTTCGATAAAGGAAGT
GGAAGGCTATGAGCCCGCGTGATCCAGACATTCTGGGAGGGCGTCCTGGCCGGCCATCGA
AGGATCCCAAGCCCCTGGCGTTGACAGCGGCTGAAGAGGACGAGTTTTCCAAAGCAAGGT
CAGGCAAGCTGGAATGGGTCGGCCCTGGGGTGGCCGCCTACGTGTTGGGCATTTCAAAAG
ACGCGCTGAAGAAGCGCCGGCAACGAAACGAAGGGCTGGTCCCGGAGCACAAACCGGTCA
AGAGCAATCGTCAAGGGGCGCAATACCGGTGGTCATCGGTGGTGCGTTGCGCCGGTGCCG
AACGCATTCAATCCGACGTCCTGGCGCAACGCCTCGACGACGTCGTGGCCGCGCTGAAGA
AACTTGGCCTTGAAGGCCTGGAAAAGGACCTTCCCTGGGCTTACAACCGCGCCGATCGCC
TGGTGGGGTTTGCTTCCCTTCACCCACAACTGCCCGCGCGTGCGCTCACGGTGCTTGAAG
CCTTGGATGCCCCGTGGGTGAGCAGCGAAGCACGTCAGCCCTTCCACGACTGGGCCATGG
GCGTGCTCCATTCCGCGGCCGAACGCGCCGCGAAAGCCGCCGATTGATCCTTGTTCCCGC
TTTTTATCGGGAAACATCCAAGCGAAGCGCACCAATGCACTGTGGCCGTTGTCGGGACAA
TTGTCCCGATAAAACGGCGTTTTCGCGTGGATGGCCTACAGGGTCAGAACTGCAATCTCG
TGTCCGTTCCGATTGGGAACGATATGCGAATACAGCAATGAAGAAATTCACTTTCGAGGT
GGTCAAGGCTGCAGAAGTCTTGATGATTGGCGAGATCAGTGTCGAGTCCGAAGACGAAGC
TGGTGCGAAGGATCTCGTTCTTGAGTCGGATTGGGAAAATAAGGTGTTTTGGGACTTCGG
ACCCGGCATGCATTTCGTGGGTGATCTTGATGAAGACGACCTCGAACTGCTGCGCATGGA
AGAGATGGTGGATGGGGAGGGGGTCGCATGAGCGCGACCGCCAACACTCGTCCGCAGAAG
CTTCAGCAATCTGGCCATGGCTCAAAAAAGCGTTTGAGCCCTGCACGCGTGATGTGCATC
GACGCGAGGAGGCGCGCGTGAGCACGTCGCAATAGCAGACCACGGGGCATCCCTCTTCTC
GGGCCCATTCGAGCCCAACCCTCTAAACCCAATCTTTCAACGCGGCAACGCAGCCGTGCT
GGCGGAGCTTTGCCTGGAGATTTCTCATGCAACCCAAAACCAATGTTGTGCCGTTCAAGA
CTGCCAACGGCCCCAACCGCCTCGCAGTGTCTAAGCCTACCCGGCTCACCTCCGTTTGCT
ACAAGGCAAGCGACAAGGCCCACACGAGCGTCGATTGGTATACCCCGCCTGCCATCGTCA
AGGCGCTGGGAGGAAAGCGCGGCTTTGATCTCGATCCTTGCACGCCCGAAGACCCGTCGC
GGCTGCCGGCGCCCACGGCCCGCCGAATGATCCCGCCGAGCCAGGACGGCTTGGCAACGC
CGTGGCCGATGCAGGCATTCGTGTGGATGAACCCGCCTTACGGAAAAGGGATGGAGAAGT
GGTTGAGCAAGCTGGCCAACCACCCCGGCGGCGGTATCGCCCTGGTGCCGGTCAGCATGG
AGACGGGATGGATGCACGACTGCGTGCTTTCCCACCCCAACGCGACGGCGATTCTGTTCA
CCCGTGGGAGGCTGAGGTTTGTGCGTCCCGACGGAACCACCGGCACGGCAGCGCCGTCGG
GATCGTTGGTGGTGACTTACGGCAAGCGCGCCGCCGATCACCTTCAGCAAGCGCAGGCGA
GCGGTGCGTTGCACGGGAAGTTCTTTGCCATCCAGCGGGTAGGGCAGGTGGCCACGGCGA
ACCAGGAGAGCTCCAATGGCTGATCGCTGGAACGTTGTTGTCTTGGGCCGCGCGACGGCC
GAATTGGAAATCCGAATCGACGCGGACTCAGAGGCGGCAGCCTTGGAGATTCTGAACTCG
ATGGGAGTGGCTGACATTCATGCCGGTGGCTGGCGTACCGAGTTGGAGGAGATCTACGGC
TTTGTGGAGGTCATCAGCCCCGATGGTTCCGAACGCGAAGATCTCAACTGGCCTTGTCCA
ACCATGCGCCACCACCTCAACTATTAGGAGGAGCCGATGGGAACTTACGAATTCGTCGTC
CGGGGTGACTACTTGGTGAGCAAGGTGATTGAGGTCTTTGCCCAGACCCAGTCCGAGGCA
ATGGAGGCATTCGCGCGACTGTCCTTGGCGGAGTTGGATGCCATCGATTGGCACCATGGC
GCCCTTACGATTGAAGAACACGTGGTGGTGACGGAGGTGGAAAGCGGGAGGGAGTTTCAG
CATCCGTTCTTGACCGATCGCAAGCGCGAGCAACTGGAGTGTTTGGCCGAAAATGAGTAG
GAACTTCCGGCTGCTGGTCTTCCACTAGCCAGCAGCGATCGAAGGCCAGCAGGAAGACCA
GTAGTGCAAGGTCGTTGAATCCCAAGGGATTTCTGCGACTAAAAGTGCGCTGCTGGCTTG
CTGGCTTTCGATTCAACTCCCCTGTGCAAATGCGTCCAAATCGCATGGAAAGTGTTGGTA
TCTCAAATTTCAAAACCGATTCTTTTTTGACCCAGCAGACCAGCGGAACGGTTTTCTATG
AATGCAAAGCTTTTGGAATCAAGGGTTTGTAGCTGCTGGTCTTCCTGCTGGTCTTCTCTT
TCTGCTGGCTAATGGAAGACCAGCAGGGAAGGGAAAGCCAGCAGAACAGGGCTTCCGGAA
AAAGTGCGAGAGATTCCGCAGTTTTCGTGTTTAGTCAAAAACCGTGGGTTGCGGAAAGCT
CCTGGAGTGGTTGAGTGGAAGTGTCCCCCATGTGGGACACACCAAACCTTTCACCTTCGG
AGTTGCCACCGTGAACGCCGCCACCCATCCCTCGTCGCCGCCGACTTACAGCATCCGCGC
CAGCGTGAAAAAGCACGTTCGGATCAAACGCCCCTTGGCCGAACGCCTTCGTCTCGCCGC
GGCCGAAAACGAGATGACAGAGAGCGAGTTCATTCGCCGCGCCTTGGAAACCGCTCTCCC
GCGCGCTGCCTGAGCAAGCCTGTCCCCCCACAACGACAAACCCCCACCGGCCAGGGCGAG
GGTTTGAGAGGAGCCAACAACAATGTCTACAACCAATGTGTCCCCAAAAGGGAAGGCTGT
CAACCCGACGACGGAAGAGCCAAGCAACATCGTGCCATTCGAAGCGTCGCGTTTCCTGGG
TGCGGAAGCCTCCGCCCGCAAGGTCAACCTGGAGGCAGAGGAGCACAAGCAGCTCTACCG
CCACTCGGTTGATCGAGAGGGCCAGCGCAAGCCACCGTCGCTCCCCATCCTGTTTGCCCG
CCGCACCACCGAATGCGTCGATCGCTTGTGGGCGTGCCAAGCCACCAGCGGCACCGGCGA
GATCGTACACCATTGGAACGGTACCTACTGGCAAGCGATCAGCGACGCGGAAGGTGTGGG
TGTGGCATCCGATTGGATCGACCGCAACGCCGATTTCGCGGGCAGCCCCAAGCTCGCCAA
GGACTGCTGGGACATGGCTTCCCTTCGGTTGCGCCAGAAAAACCCCATGCCAGCCCAAGC
CAAGCGGGCCATCGTGCCGGTGGCAGACGGCTACGTGGAAATCCTTCCCGGCGGTTTCCA
TGTGCTCGCTCCTGATCCCGCCTTGGGCATGACCCACGCGGTCAGGGTGGCCTGTGGTGG
CAGGCAGGGCCATGCATACAAGCCCCAGCCTTTGCCGGCTGACTCGCGATTCGCCAAGTT
CCTCCGCCAAGCCCACGACGACCCGCGCGTCATCGACCTGCTCCAGGAGCAGTGCGGCAT
GACCCTGTTGCCGGGTGTCTACAGCCAGGCCGCCTGGTGGCACGGCGTCGCAGGTTCTGG
CAAATCCACCCTGGCGGAAATCGTGGAAGCGATGCACCGTCAGGTGGCCCGCTGCAACCT
TGAAACTTTGGGCGACCGCTTCAGCCTGGAACCCATGATTGGCGCCAGCCTGATCCTGGT
GGACGAAGTGGAGTGCGAGAAGTGGGCCGAAGGTCGGTTCAAGACGATGGTCTCTGGCAA
TGGCATTGGCATCGACCGGAAGAACCAGAAGCAGCTGGCGAGCTACCATTCCACGGCCAA
GTGGATCATCACGTCCAATTCGGCCCCCTTCATCCGCGACAAGAGCAACGGGGTGTGGCG
CCGCCTCACCGTCGTGCACTGGAAGAAGGCGGTACCGGTCAACCAGCACGACCCTGATCT
GGTCAAGAACATCCTGGCAGAGGAAGGCCAGCTTGTGCTGGACTGGATGCTCGAAGGCGC
CCGACGCATCGTGGCCCGTGGTAGGGCGTTGTCCGACACCGACGCCGACATGCCCGAAGC
CGTGCGCGCAGCGAAGCTGGCCGCCCGCCATGGCAGCGACCAGGTCATGGCTTGGGCTCA
AGCCGAGCGCGTGGTGCGCATTGAGACGGATGAGTGCACGCTTTCCATGCGGCAGGTCTA
CGAGAACTACAAAAACTGGGGCTACCGACAAGGGCTGGCGGACATCGATCTCCTCACCGG
TCGCCAGTTCTGGCGAGGCTTGAAAGAGATGGGCCTGGACGACGGCGCCCGCTCGAACCG
TCGCATCAATGGCAAACAGGAAGAATGCGTGCGCCTGCGAATCAACGGAGCAGCCACCGT
CGGCGAGGCCTGTGGCGATCTGCCGTTGAGATCATCGGCGACCGTGACAGCACTGCGCGT
GGCGCAGGAGCGCTCTCAGTCTTTGGAGCCTTGGGAAACCGATGTGACGCCCACCCTCGA
ACAGCAAGGGGCTCGGCAGGAAGAGATGGAGCGTCGATTCGACCGCTTGAGCGCTCAGCA
GCAGGCGGCTGAGATGGGAGCTCTCCATGCCGATGCGTTGAGGGAGGAGGCAGGGCGCAC
CAGAGCCAAGGCAATCCAACTCCAGCTGCAGGAACGTATCAATGAACTGGAGATTCGTGC
GCTGTTCGGTGAGCCGTTGGCGGGCCGAGAAAGCATCGAAACCCAAGGTGGCGGAAAGGT
GGGAGATGGGGATGCGCGCCAACGGCGGTCGTAAAGGCGGGGCCAAATCCGTGTTCCCAT
CTTCCGTATCAGCTCTAGCCAATGGATTGGTCGGTGACGCTAACGGTCCAGCCCGGACTT
GCCAAATCCGTATCCTGTCGCATGCTGAAACCATGACCCCTTCCGATGCCTTTGTAGACG
ACAGCATGGACCGCCAGGACTCCCTGGCGGCGTCCCCCCGTTTCACCGTGCAACGAACCC
CCGAGGGCATCCGCGTGCAGCTCCAGGAGGGCGACGGGGGCCCCGGCACCGCTTTGACCA
TCGAACGGGCCTTGGCTTTGCTGGAGAACCTGTTGGAGCAGGGACGCGCCGTCACCATTC
ACGATTGAAGTTTCCAGCCTAACCCCCTTGGCGTTGCCGACAGGCGCCTTTCCTTGCCTT
CCAGGAGAGCCTGCCCGTGTCCGATGCCACCCCCAACGAAAGCTTCCTTCAGCGCCATTC
CCGCGACGTCGTCGAGCGCTTGATCCGCCAGATGGAGGAGGGCACCGGTCCCTTTCTCAA
ACCCTGGGACGCCCGCGTGGACCTCGGGTTGCCCATGAACCCCACGACTGGCAAGAGCTA
CCGGGGCGGAAACCTGCTCCACCTGTGGGCCCTTCAGAGCGCCTGGGACACCCAGGACAA
CCGGTGGATGACTTACAAGCAAGCCGCGGCCGTGGGCGCTCAGGTGCGCAAGGGCGAGAA
GGCCAGCGTGATTGAGTATTGGGATTGGTCGCGGGTGGAGGAGGCCAAGAAGAGCGGGGA
CCCCGACCTCATCGCCAAGGCCCACCCCAAGGTCTTCTTCCCACGCGTGTTCAACGCGAT
GCAGATCGATGGGTTGCCGGCACTGGTCCTGCCAGCCGCGCGCCCAGAGCCCGACATTCA
CCAGGCCTGCGAAGCGGTGCTGAGAGACAGCGGAGCCGAGATCCACCACGACGGGGGCAA
CCAAGCGTTCTACCGTCCGATGACCGACAGCATCCACTTGCCCCAGCGCAACACCTTTCA
CTCGGCCAGCGGCTACTACGCCACCGCGTTGCACGAACTGGGCCACTGGACCGGCTTTCC
CACCCGCCTCAACCGCGATCAGAAAGGGGCTTTTGGGAGCATCGACTACGCCAAGGAAGA
ACTGGTCGCGGAGGTGTCATCCATGCTGATGGGCGAACGCCTGGGCATTGGCCACGATCC
CACCCAGCACGCGGCTTACGTGAAGTCGTGGATCCAAATCCTCCGGGACGATCCCCGGGA
GCTCTTCCGAGCCGCGGCGGCGGCCGAGCGGGTGGTGGAGTTCCTGAAGGTGCCCGAGTT
GGTTCGAGAGCCGCTCCAGAAGGTTGAGCAGCAGCGGCAGTCCGTGGCGGCCAATCTGCA
TGAGATCGAAAAACATGCTGCCAACGACCGGTCTCGATCGCGCTTCAAGGCAAGAGGGGC
GCGCCTGAACTTGGCAGTTTGATTCGTGAACAAGCGACTGAACGCGCACCCGCCTGTCGG
GAGGCAGCAGGGTGCGCGACAGTGGCTGACAAATTCTGGTTATTTATTCTTCGACAGCAC
GTCCATGCGCAGGAGCATCTGCTTGAGAACGTCGATGACGGAAACCTCGTCAGCATCCTT
GGCCGGAGCCAGGGCAAGTGCCCAGTTGCGGACCGATGGGCTCAAGTCCTCTCCCAGTTC
CACCACCAAGTCCTGAAGGTCGTCTAACGGCAGATAGGCCGTCGCAGCCAAGATATCATC
GAGCTTTCCCGACAGGTCTTCTTCGTGTGCCTTCCGAAGTTCTCTCGCGGTGGCTCCGCG
CTTTCTAAGCTCGGCGGCGTGCTCCACCTTGATCTCTTCAATCTTTGCTTTCGCTGATTT
GCTCTTCTTGCGAACGGCGCCGCGAACAATGTCACGCACCAGCTTGGCGTCGTGCGTGTC
TGTAAGGCTGGCAATGAGTGTGTCACTTTTAACGCGTGCCGGTCGGTAGACGCGGACCTT
GCTGACCTCATCCCCCAGCACTCGCTGCGTCCACTTTTCCATCGTCTCCTTTGCCTTCTT
TTGACCGGTTAGAGGCGACGGAACGTTCTTGAGGCGTGGTTTACCTTCGAAGTCCACCAG
CAGGCCATAAGTCTTGAGGATGCGGTGGCTGTAGGTTGTGTCGGACATCCAATTTCCCCC
TGTGAGTGATCCTGCAATTTTGCCAGTTCCGTAGACGGTTTGGCAGGTTGAGGGAGAGCG
TTCCCACATCATCACAGGTTGAATGTCGATCAGGAACATTGCACGACAGGAGAGCTTGCC
GGTTTCAGATTCCTTGCCAGACGCGGAGGGGCGAGAGAGAAAGGGGAAGAAATGGCCAGT
CTGATCTACGTGCAGTAACAGAAATTCCGATCCGTGTGCTATCGAGCATGCGCGAACCCA
TCGTGCATCCCAACGTGTAGGCGCGGACTGCACCGCACTCCGCCGGCTGCTAGCCCTGCA
TGAACGGCCTCAGTGCGCTCGGGTTTGAGCGTCACGCCGCACTCTGGCTGCGCCAGCGGG
GCATTGAGGTCAACGTGGCCTTTTGGTCCAAGGGCTTGAGCCACAAGTTGGTAAGAGCGG
CCACCAAGGTTGCTAGCTTGGATGGCCACTTGCAGACATTGACGAAGCCTGCGCGACGTA
GAGGGAAACCGCTTGTGGCAGTGGGCCAGGCAGAGCGGTTACTTCTTGGATGCCATGCGC
TGGTAGAGCTTGTAGACGCCGAACATCGCCGCACCACCCGCAATTGGTGCAGCCGCGACC
ACCCCCAGTCCAGCAAGCATGCCACCGCCCACAACGCTCCCGACGGTTGCCAAGCCGGAG
GTCACGGCGGCTGCACCGGCGGTCCCGGCCGCTGCACCACTGGTTACGCCGAGGATCGCA
GAAGTTGCGCCAGCGACGGCTCCGCCGCCGGTCGAAATCGCGGCACCTGCGGCCGATGAA
CTCTTCTTCCTTGCCATACATTTCCCTGTTGGTTTTGAGTTGTGGGCAGAATCATCGCCT
GAGCATCAATCTCTGTCCATATGCTTCATTTTGTCGCTTTTCCGTCAATTTAATGACGCG
GACTGCAGTCTGTGTAACCGCGCTCCGAAGCCCCCCCCCCCTTGCGCATTCCCAGAATCG
ATCTATGCATAGGTGAACCTACTCACGAAATGGAGGTGCACCTTGAAACCCATCGTTCTG
GCCCTTGCATTGGCGTTGTCTGCTCCGGCCGCCTTTGCCGCCGATTCCACCTCCGCTCGC
CGTTACGGTTCGTCCGAGGCCCTATCCGTCCAGGACGCCCGACTGGGCGAGGTCCTGATG
GTTCGCACGGTTCAACTGACGTCCGACCAGCGTCTGAACGCCGGCTCCGCCATCGGGTCG
GCCGTTGGTTATGGGGCTGCTAACCAGGTCAAGAACCGGGAATACCGCAATGCAGCCCGG
GTGACCGGTGGCGTCATCGGTGCGGCTGCCGGAACCGCGGTTCAAAAGGGCCTCAGCGGC
CGGCGTGCGGTGGAGATCTATGTGCGCGATCTGTCCGATCGCCGCCAGCGCATCCTCGCG
GTGGTCCAAGACGCCGATGTGGACGTGCGCGAAGGTGATCGGGTGTTCCTGGTGGGGAAG
GGTAAGAAGACCCGGGTGGTGCCGATGGCGCGGGTTGAAGTGTGGGATGGTGCCGAGAAC
GCAAGTGCGTGCGGGGTGGGCGCTTGTGGCGTGAGTTTAGGGGACATGCGCTGATGGACA
TCGCGAACCCCATCCTTGCTGTTCTGTTCCTTGGCGCGTTTGCCTACGTAACCGCGTTTG
CGCCGATCTGGGCCGGGCACCGTTTCCGACTGGTGTGGGACGGACTGCGCCGACGACGCA
AGGGAATCTCCACGGTCGTCGTTCTCAATGCTTTGGCTGGGCTGCTCAGCGTGTTGTTCT
TGCTCGGAATCTGGTTGGTCTTGTTCTCAGGGGCGCAAACGGAAATCTCAGCTCCCAAAG
TGGTTGTTCTACTCGCAGTTGTCCTTGTGGACGCTCTGCTCTTCCAAAAAGGGTGGAGCC
GGGCAGCACTGAGAAGCCAGGGTTGAGCCGAGACCTTACCCACCGCCGCTCCGAGGTCGC
CCGGATGTTTCGAGAGGGACACCGCCGGGCGGCCATCGCCCAAACCCTGGGCGTTCCGTC
GCCCGTGGTGAGCGCCGACCTCGCTCACCTGGGGTTGCGTCAAAAGCCCCGGCGCCCACT
GGCTGACCAACACGCCCTGGTGGTGCGCCTCCTGGAGCAGGGGAGCAACGGCCCTGCAAT
TGCCAAGCGCCTCGGCGTGACCCGACAGGCAGTCCACGCTTACCTGCAGGCCCATGGCCT
GCTCCGAACCCAGAGGAGGATCCCATGACCGTTTTTCTGGTGGTCGTGCTGTTTAAGCTC
GTCATGTTTGCGATCACCTTCGGAATCGCATGGCTGTGCGCCTCCAAGGCACGCAGCGCA
CGCAGCGGCTGGGAGGCGTTCCAAGCCGGCCAAGAGGACGCCCCATCCGTGGCTGCGTTG
CTGTGGCGGTTGGCCCTGTTCTACGCGTGCTTGGCATTGCTGGCCTACCAACTCCAGCAC
CTGGTGACCGGGGTCTGGTTGGATCCTTCCAACCCATACTTGTCATCCTCGCTGGCTCTT
GTCGTCTATTCGATGGCATGTGGGCTGCTTCACGGTAGCGGGCTGGCCCGGAGGCGAGCA
TGAGGACCAGCCATGGCCGGGTGCGCCCAGACCCCGTCGACGCCCGCCCTCGCGACGACG
GGCTGTTCCAAGGCGAAGGCACGGGCGAAGAGGTTCACCAAGAGCGCGACCCGTTGCTTC
GGGCGCTTCACACCGAATCGCTCCACGCCCGCGGGGACGTGGACGCTGTCGATCGCTTGC
TGGATGCCCACCGAGAGGCGCTTGGGGAGCCCGAGCAAGTCGCCTATGCCCGTCAGCAAG
ACGAACGCCATGATCGGACGTTGCCATTGCCGAGCGGTGGCCTGCCGTTGAGGCCGTCCA
CGGAGCGCTACCTAGAGGAGCATCGGTCATGGAACCCGCCGACCGCCAAAGAGGCCGCCA
TCGCACGTTCCAGGGGTCCCACCATGGTGCTCGAAGGGAAGGCATGGCGCGCTGAAGACG
ACGTTGCCGAGGTTACGGTGGAGGCTCCCAAGGACGACCCGTGGCAGCGGATGCGTTGAG
TTCGTGTCTCAGCTGGAGAGACAGTTGGGCACCATCATTGCTGCTAGGAACACGGTGTTC
CCTTCGGCTATCCTGCCCAGGGTATCCATCACTGGTATTGCTAACAACAGGGGGCGTTAT
GGCAAGCGTGACAGTAAGGACGCGGGATGAGCTGGAAGCGGCCAAGAATGCAAAGGCGCA
GCAGATTGTGGTTGTGGGCAAGTTGGCAGACGACCTGAAGAAGACGCGCAAGTTCGCCAA
GCTTGGTGCCGTCGGTGTTGCAGCAATCGTTGCTGCAGTTGGGCTCGCTCCAGTAACGGC
TGGGCTCAGCACGCTCAGCCTGGGGGCGGTCGCGACAGTCACTGGAGTCGAGATCATCGG
CATCATCACCGCCGCAAGCCTTGGTCTCTCTTTGATCCTCGCAATCTACAAAGGCTACGA
TGTGGAATACGAGGCTGGCGGAAAGGTCATTTTCAAGCGCAAGGAAGGAAAGTGATGCCC
GGCTTCGTTCCAGGGGCGCCTTACCTTTTTGTTTGCGAGAAGTGCAGTCATCACTTTCAG
CGGAAGATCAACTTGGGGCTCTTCTGTCCGGCATGCAAGTCGCTGTCCGTGAAGCCTCGT
TTGGTCTGTAAGTAGTGCTCGTTGGCCGCCATAAAGTTGGCGGCCACTTCCAATGACCGG
TCGAATCGGGTTTAACATCGCGGTCTCAGGTGCCCCGTAACCCTTTTGCTTCAAAGCGCT
CCAGTATCGCCGTCACGGCTTCTGCGGCACGGTCCGGTGACGCATCTATGCGTTCCAAGC
CCGTCATGGCGACGGGCAACGGCGCATTCGGATCGGTCGTGGCCACCACGGCCAGGACTC
TTCCTCGGATGGTGTCTTCCACCGTGGTCCATTCGTCGGCGAGACGCTGGGGTTTATCGG
TGAGAAGGACCACCATGACGGGGCCGGGTGTCAGCAGGCGGTTGGAGCGTCCCCGAAGTG
CTGCGCTGTTGTGGACATGGATGGCCCGGCGGTGCCCATCTTCGGTCAGTTGGACCAGGA
CGCTGTGGCAGCTCGGCGCGCCCATCTCGTTGCAAACGATGTGGATGCGACCCTTGGCCC
ATTCCTGAAAGCCCACTGAGGAGGGCGCCAACTCATCGCTGGTAAAACAAGCCTCCACGA
ACCGTCGGCCTGCGAGGCTCAGTCCTTTCTCTTCGATCAGGCCCCAGCGTTCAAAGGTCT
GGCGATTGATGCTGCTTTTCGACTGCAGTCCAAGGAATTCTTTTGGGTCCAGGTTACCCC
CGCCGGTGCCAGGAAACACGTGGTGACGCTCGGTGATTAAAGCGCGTCGCAGAAGATCGA
CCTGGCCAAACGACAGGTCGCTCAGCGCCTTAATGAAGTGGCGCTTGAGATGGCCTGCGG
TTTTGCCGGTAGCGATTGAACAGGCAAGGCGGCCATAGACGGTGGCCTTCTCGGCCTCGA
TGTCCATCTCCAATGCCCGCAGCATGGCCAGAAAATCTTCCGAGGTCATGGCCTCCGCGT
TCTCGGGGAACACCTGACCCTCAAGCGCGGCACGGGTGAACTCCCGGTAGCGCTCCTCAG
TGCGCTTGGCAAGCCAGGCGGCGATGAATTTTGGGCCCTTCGAAAGAAGGGCGAACGGAC
CGGAGATTTCCTCCAGGGGGGGCAAGGTCAGGGTAGTCCATCGGGGTCTCGTGACGGTTT
GCGGGTCCAGGTAGCTCATCCTCAAGCCTTCAAGCCCGTTCTTCAATCCTCCGGTTGAAT
TCCCCATTGGCAACGCGCGTGAGCTCGAACAGGTTGAGCGCTGGGAGCGCTGCAAGGCTA
GTCTGCGCGCGAAGGTCGAGCATCCGTTCCAGGTGATCAAGCGGCAGTTCGGCTACACCA
AGGTGCGCTATCTCGGCTTGATCAAGAACACGGCACAGGTGCTCACCCTGTTCGCGCTGT
CCAACCTGTGGATGGTGCGCCGGAAGCTGTTGGCGGCACAGGGGTAACTCCGTCTTGAGG
TGCCCGCAAGGGCACTTCGAGAGCGGAAAACATGGCAGTCCGCCGCGTCTGAAGGCCCAG
GATGACTCCGGCGCTGAAAACCCACGACTCAGTGTGAATTGATCAGACCATCCCTATTTC
TACTTTTGGCCGCTGCTAAAAATGGGGGGATTACCCGACGAGCTCCGCCAGGCCGCTTTT
GACGAGCATTGGGACGACGAGACAAATTAAGATGAGTGGAAGGAGGACGCCCGCATCGAC
AGCGGCAAGACTACGAGGCCTTCCTGACGGCCGCGACCGAGTATCCGCTCCACTTCGCTG
TTGCATGCGGCGATGCAGAATGGGCCGGTGACCTGCTAAAGGCTGGACGCACGCCTCAGG
ATCCCGATTTAGAAGGAACAACGCCCACGGATCTTCTGGGGCGGCCAGGTAATGATCAAT
CCGATCAGGTCATTCGTGCCCACAACCGATCCAAGCTTTTTGACGAGCTCCTTCCCGCTG
CCAATGCTTGGAAGCCACCGGAAGGCGGATTTGGGGCCGACGCCAAACGTCAAGTCGGTG
CGGCCATGAAAGCCCAGGGTGAGGAAAGGGAAGCCAGAAGCCTCGAATCCGACAACGGTT
TTGACATGGAAAAAGAAAGGCGGCAAGAGCCGTCTTCTTCTATTTAATTCCCTTGCGAGG
TTCTGATTTTCTGCTAATGGTGGGAGGTCAAAATTGAATCGCCCAGGGTTCCGTAGACAC
CTCGCAGCCATAAACTATGGCTTAGGCGGAGGTGGTTATGAGCACGAAGCGGTACACCGA
TGAGTTCAAGATCGAGGCGGTCCGACAGATCGTTGAGTACGGCCGTCCGGTAGCGGAGGT
TGCCGAGCGACTGGGCGTGTCGATCCATAGTCTTTACGGCTGGAAGCGGCAACAAGGCAA
AGGCGATGTTGGCCGGCGTGTCGAGCAGGACCAGAACGCGGAAGTGCGCCGCCTCAAGGC
TGAGCTACGCAGGGTCACTGAAGAGCGAGACATCCTAAAAAAAGCCGCCGCGTACTTTGC
AAAGGGGTAAGAGCAAAGTACGCCTTCATGAAGCAACACGCAGATGAGTTCGGCCTCGCG
GCGATGTGTCGGATGCTTGGCGTCCATCGCAGTGGCTACTACGCCTGGCTAAAAGAGCCG
GCAAGCGCTCGCGACAAGGACGATCAGCGGTTGCTCGGCCTAATCAAGCACAGCTGGCTG
GAAAGCGGCTCTGTGTATGGCCACCGCAAAGTGACCACAGATCTGCGCGAGCTTGGCGAG
ACGTGTAGTCGTCATCGCGTGGCACGCTTGATGAAGAGCGAGGGGCTGCGGGCAATGGTC
GGCTACGGTCGGCGACCACGCCCATTGAGCGGCCCTGTTGGATCAGTCGCCAAGAACGTT
CTGGCTCGCGGCTTCAAAGTCAGTGAGCCAAATCGCGCGTGGGTCACGGACATCACCTAC
ATCCGCACGTACGACGGCTTCCTGTACTTGGCGGTAGTGCTTGATCTGTTTTCGCGTCAG
GTCGTTGGATGGGCAACCCGACCAACTCAACATACGGACCTGGTTTTGCAGGCGCTATTG
GCTGCAGTGTGGCGGCGCAAGCCAAGCCCCGGGCTTCTGCTTCACTCCGACCAGGGAACC
CAGTTCACCAGCGAACACTGGCAGAGCTTCCTGCGCGAGCACGACATCGTGTGCAGCATG
AGTCGACGAGGAAACTGCCATGACAACGCAGCGATGGAGAGCTTCTTCCAGCTACTGAAG
CGGGAGCGTATTAAGCGGAGGATCTACAGCAATCACGACGAGGCACGGGCCGACGTCTTC
CAGTACATCGAGATGTTCTACAACCCAAAACGGCGGCACAGTTCCAACGACGGGCTGTCC
CCGGTAGAGTTCGAGAAGCAGTACGCACTAAACGGCTGACGACTGTCTAGAAAACCCTGG
GCGATTCAAACCGAGGCTCCCACCGAACCCCTAGGAGGTTGAGCATCAAGGCCACTTTGT
AGGAGTTGCCGGATTCACCGCGGCAGAAGAGTTGATACGAGTTCAAGCTCTCTCTCCTTT
GAAGAGTGTACATGTCAGGAGTGTGCGTGCGGTCGTAATCAGCGCCTTGCTAAATCTTGC
ATCAAGTGGCTCGTGACCCATGAGCAGCCGGAAGTAGACCGCGCCATATAGCGCGTCCAA
TGTGGCGTCAATATTGAGGCGAGCCACAAACTCGCCCGTAGCAACACCTCTTTCTATCAC
TGCACGAACGGCTGCGCGGCGGAGCAAGAAAAAGCGCTCTCGGAACGCGTTGCAAAGGAC
CTGGTCCGACTGGCCTTCCGCCAGTATCTCAGCAACTAATCGACCTAACGCCCCCCCGTA
CTGCTTCACTAGCACTGTCAGATGTTCAGCCAGAGTGTCCATGGCTGAGCGGCCACTGGG
CTCTGGAGTGCTTGGGTGCATTTGGCCGATAAATGAGTCGATGACCACTGAGTTCTTATT
CGGCCACCAACGGTAGATGGTTGCCTTGCTCACGCCCGCTTCACTGGCAATCGCCTCAAT
GCTCAAGTCGCGTACCTTCGACGTTTCGAGCAATTTGCTCGTCGCGTTTAGCACAGCGAC
TCGCGAAGCTTCACTACGCGGGCGGCCAGGGCTGCGCGACGGCGCCTGGTTCAATGCACC
TTCATATTTCAGGCTGTTCATAGACAGTCGCTCTCACCCAAAGAATTGACTTACGCCACT
ATCACTATACTATACGTACCGTTTCGTAATTACAAGCCTCGTGGCTGCTGATTTCGTCTG
CGTCGTTCGCAGAATCCGACGTCTTGGGAAGCAATGAACCCCGTGCTTGATTGCGCAGTC
TGAGCCCGACACCGGCCGCGTATTCGTGTAGTTCGCCGCTGCACGACACCGCACGGAATC
AGCTTCTTGCTCGATTTAGCGACTTCTAGCAGCCGCAGAACTCTGGATCACATCCATCAG
CGGATAGCGCGGCACTTATCAAGTGGGACGCGCTTGTACGCCGTCAAGAGAGGCGGTGCC
GGCATGGCAGCACGCAGAGGCATACTCCATGTAAGTTCGGCTAAGATGCCGTCGCCCATT
TCATACGACTGCGCGAACCCGACGTCGTAAAGATCTTCATTCAGTCCCTTGATCTGCTGC
AACAGTGGAACCTCGGGAACCCCAGCGACGATTTCCAGGTCATCCTGTCGGCACAACGCC
ATCAATGCAGATAGCCGCGCTGGCACCATCAAGTAACGCAATGCGCGGCCTGTGATATCC
AGAGACAGCATCCTCCGCGCTGCCGCGGGCCTGTTCCAACGCTGAGAACACACGCGGAAC
GTTCCTTTATGCGGTGGCTGAAGGCCATGGAGGTGCGAGCTTGGCCGCACACGCGAAGGC
CCGCATGCACAAAGGGGTGGCTTTGATGCTCGGCACAGCCACCGATGCCCACTTTGATGA
GCTGAACATGGTCAGCCTGCTGACGATGAGCGCCATGATCGGCCCGGTGCAGGCCCTGAA
GAGGATGCGTCTGTTGAATCCACACAGGCTTTGCGCGCACATCTATGCAGGATGATCCAA
GCGTATCTTCGTTCGGTTTCTCGATCGCATAAATGGGCGAGTCAACCCGGCGACGGGCCC
CGTTGCCGACCTATTTCCCACGACACGCCACTGCCGCGCACTGTCGCGATAAGCTGCTGT
CCCAGCCGCTGCTCGATCACCGGCCGCCACGGCACCAAGCTGAATCCCATGCCGTCATCA
AGCATGGCGTAGCGCCCGCTCGCCAGCATGACCGAGCGCCGGTAGATACCGGTGACCCGC
TGCCCGTCCGCCGCCAGGCGATGCTCCAGGCCAGTTTCGGCGGCAATGTCCTTGGCGACC
TGCGCCAGCTCCCGGTTGCGCAGCGTGCCTAGCAGGTTGCGCGCCAGGATCACGCGCTGC
CCGCGCCGCTGGGCCAGCCCCTGTTCTTCGAGGAAATCGGCACGCTGCTGCAAGGCTTGC
TTGGTGTCGCCACCGAAGCCCAAGTCGCCCAGCCCCTTGCCGCCCCCGATCAACTGCTGA
TCCAGCCAGGTCGCGCCGATCACGCGGGCCTGCCGCTCGATGGACAGGTGCGATTTTAGC
TCCACCGCCACGCCGCCCAGGCGCTGGGCGTCGTACTGGCGGCCACGCTCCGCCAGATCG
TCCGGCACCTTCCATAGTCCGTCCGCCACACGTTCCACAATGCCGGCCCGGCGCAGGGCT
TCCAGCCGGCGGACGTGGGTCGCGACGACTTCCTGCGGGTCGCGGCCGAGCTTGGCCCGG
CCTTGCTCGATCGCCAAGTGGTGATCGGTGCGGTACAGGCCATCGCTCGCCAGCGCGGCG
ATGTTCTTGTCGGCCGCCCGCACCTCGGCGGAACCGCGTACCTCCACCACGGCTCCGGTG
GGATAGTTCGCCAGCTCGTCGCGGGCGTTCAACGCGACGTAGTGGGCCTTGCCGTCCACG
CCGTCGATGACCAGATAGCCGCGGTCATGCAGTTCGTCGGCCAGCCCCTTGGCAGACACG
CGGCCGACGATGGTGCGGCCGTCGTCGCCCGGCTCGAACACCGCCAGCTCGCGCGGCTGG
CCGCTCATGGCACGCTGCATCGTTCGGATAATGTCGCCACGCTCGCCCAGGGCGCGCAAG
GTCTTCTCCGCGTCCGCATGGACGGCCCAGGTGCCGGGCTGCGTCTCGTCGGCCAGGCCC
AGGCGCTGCAAGCGTTGCAGGCGGCCGATCAGCAGCAGGCGCTGGCGTTGCAGCCGGGGT
TGGTTAAAGCGTTCGATCTGCACCAGGCCATCCTCGTCGACCTCGCGTTGCAGGGTACGG
TCGAGGCTCGTCCACCGCTCCTGTTCCACCTCACGTTGCAAGATCTGCTGGATCTCCAGT
TCGGTGCGCGGCCCCAGCCATTCCGTCGCCAGCTCGGCGGCGCGATGGCGGAAACCGTGG
GCGATGTAGTCGCCCGCGATGATGAGGTCCTTGCCGGTGTCGTCGCGTCCGCGCACGATC
AGGTGGGTGTGCGGGTTGTCGGTGTTCCAGTGATCGACCGCCACCCAATCCAGCCGCGTC
CCCAGGTCGGCTTCCATCCGGTTCAACAGATGCCGGGTATAGGTGCGCAGGTCGTCCAGC
TCAGCGCCGTCCTCCGGTGAGACGATAAAGCGGAAATGATGCCGGTCGTCGGCGGCCCGC
TCCTTGAAGGCATCGAGGTCGGCTTCGTCGGTCTGCGGCCCGTAGGCCCGCCCAGGTTCG
CCATCGCGGCCGGCGCCGTCGCGCTCGATGTAGCGCAGATGCTTGGCGAGCGATTGCGGG
CTGGCATTGCGTTGATTGACCAGCAGGGTCTTGATGGTCACGCGCCGAGACATGGGCGTC
AGCTTCGCCCCGGCGAAACGCGCCGCCGTGTGGCCGCGCCCCAGGCGCGAGCCGGGCCGC
TGGCCGACGCGTGCGCCGCCGGCTGCGGAATGGCGCATCGAGGACTTGCCGCCGCTGGCC
TTGCCAGCCTGCTTGAGCACCTTGGAAACGAAGCTCTGTCCCTGGCCCTTGCCCCGGTTC
TTCGGGGCGCTGGGATGCACGCGGAAATCGTCGTCGCGGCGGTCGGTCATGGCTGCGCTC
CCCGCAAGCTACGGCGTGTCCTGTCGTGCAAAGCACGCGGACATGCCTGCATTGGCGCGG
GCCTCGCGCCCCACGCGGCACGGTGGCAAAGCCGCTCCGTGCCGCGCCACCCCCATGTGC
AGACAGGCTTTCGACGCGGCCCGGTGCCGCGTCCTTTTGTCTTGCCTTCCGCCTTTGCCC
CTCGCTGTCGCTCCGGGCATCGGCGGCCCGGCGGCGCTGCGCTGCTTGCAGCCAGCTCGC
CGGCGAACGCGCCAATGGCCGCAGGCCGGGCGCGTTCGAGGCAAGACGCCTGTACGTTGG
ACGGCTGCGCCGGATGTTGCGCGAAGTGCGGCGCGGATGCGCCCGCGCTGCACGCGCGAC
GACACGGCGGCAGCAGCCGGAACGGCATGCTCGATGGCACGATGAGAGGCACGGCAACGT
GCGGCGAATCGGCGGCCATCATGGGCGTGTCTCCAGCCAGACCGGATGCGCGACGCCGAT
CACGGCGGATGCGCTGACCGGGCCGAAATAGCGGCTGTCGAACGACGCCGGATTGGTCAC
GCTCAACAGGAACAGCTCGCCCGGTTCGAGGCGGCGGCAAAGCTGCAAGGATGGCAGCGG
CCGGCCCAGCCGGTCGGCAGGCAGCGCGGCGGCCGCAGGCACGCCGTCGATGCGTACCTG
CCCGGCGACGATGCAGACGTGTTGCGGCGCGACTGCGCCCACACGTTTGAGCAGCGGCAC
GCGCGTCGGCAGGTAGCCGCGCTTCGCAGCCAGCGTGGCGGCCCTGTCGGGCAGCGGCAC
CAGCACGATGCTGTCCACGGACAACGGACGTGGTAGCGAGGCGGTGCGCGGGTCGAACGG
TTCGATGCGATACCAGCCGACCGCCACGCTGTCGGACGGGTTGTAAGTCAGACGCGGCAG
CGGCGACACAAAAGCCGCCCAGGCCAGCGCAGCGAGGCCGACGGCGGCGAAGCCCGCCAG
CACGATGCGAGCGCGCAGGCGCGAGCGAGGAAGCGGCGCGGCTTCGGGCGTGCGTGCGAT
GCTGGAATCAGCGGTCATGGCAGCGCCCTCCCGGCCAGCCAGGCGGCGTGCCGCTCGGCG
GTGTATTCGGGCAGCGCCAGGCGGGCCGCCAGACGGTTGCCCAGCGTGCGCCAGTACGCG
GGCGACACGTCGATGGCGGCGATGCCTTGCGCGTCGTCGATGCCGTCGATGCGTTCCAGC
ACGGCACGCACAGCGTTCTCGCCTTCGGCGTGCAGCAGCAAGCGTGCGCCGGGCCGCACG
CCGGGGATGCGCTGCACGTCGTCCAGCGGCGTGCCGGCCTGCATCACCATGAGCTGCCAG
CGGATCGTGCCGTAGTCGTTTGCTTCCCAGCGGATGCGGCAGAACATCGCGCCCGGCAGG
AACACCGCGCAGCGCCGCCAGTGGTCGAGCCGCAGCGTGCGCGCAGGTTCGCCGAAGCGC
AGATAGAGCTTGAAGCGCGGCTCGATGTAGGCGAGCGATACGCGGGTCAGCGGCACGTTG
CCGGGTCGGCCGGCGAGTGTTGGAAGCGAATGCGGCGGCGTAGCCGTGGCCGCGTTCGCG
GCGGTCGCGAGGGATGCGTTCATGGCGTGCTCTCCATGCGGTTCTCGGGAAACTCCCGCT
CCAGCAGGCCGCGCAGCAGTTCGGCCACGGTCACGCCCTGGCCGAAGGCTGCGATCTTGA
TGCGCGCGCGCAGCGCAGGCGTCACGTCGAGCGTCAGGCGTGCGGTGTAGAGGTCGCCTT
TGTTGAGCGCATCGGCATCGCCCTGGCGAATCCACGCCTCGGCGTGCGGATTCGCGGGCG
GACGTGAGCCGATGCCGACGCGCTTGCTGCGCGGGCCGCTCATGTCGGCCACCGCAGCAG
TTCATCGGTGAGCGCGGCGATCTCGCGTGCGGCGGCGCTGTCGGGCGCGGTTTCGCGGGC
GAGCCGGCCAGCGGCCACGCTGTCGGCGAAGACGATGCGCTGGCGCACTTCGCTGCGCAG
CGCAGGCAGCGGCTGTTCGGCTAGCGATTGCCGTGCTTCCCTGCCGATGATGGTGGTACT
GACGCGCCGGTTGATGACGAAGGCCGCGCGCAGCGCAGGCCGAAAGACTTGCGCCTCGCG
GATCAGCGCCACCATCTCGGCGCTGGCCCACAAGTCGTAAGGGCTGGGCTGCACCGGGAT
CAGCACGCGCTCGGCCGCCAGCAGCGCGGAGCGCGCCAAGGCGGCGATGCGTGGCGGCCC
GTCGATGATGACGTGATCTGCGCGGCGGGCGAGTTCTGGCGCTTCCTGGTGCAGCGTTTC
GCGGGCCAGGCCCACGGCGCTGAACAGCCGTGGCAAGCCCTGCTGGCTTCTGCGCTGCGT
CCAGTCCAGCGAGGAACCCTGCGGGTCGGCGTCCAGCAGGATGACGTGCAGACCGCGCAT
CGCCAGCTCGCCGGCGATGTGGGTGGCGAGTGTGGTCTTGCCGACGCCGCCTTTCTGGTT
CAGCAGCGCGACGATCATTGCGTGGCCCTCCACGCTGGAAAGCCAGGCTTTGCCTGCCGT
GCGAAACGCTGTCCGCCGTGCCGTCTGGTGGTTGTCCACCGAAGCGGCGCGCTTCTACTA
AAAGTTAGAGATTTATAGTTAGGTAAGTTAGAGGGGACGCAAACCCGCGCCGTTACTGGC
TTTGCGGCGTTTTCGTACTCCTGATAGCACGAGGGTCGTACTCCTGATAGCACGATACCC
GGTACTCCTGATAGCACGAGGCCGTCCACAGCTTTTACCGCAGTTATCCCCGTGCCGTTG
AAGGCACGGGCCGGAATGTCAGCAGTTCCAGCTTTTCGTCCGGCATCGACTCGATGCCCA
GGACGTAGCCGGGCAACGACTGCCGCGCAACCAGCACGCGCAGGTCGTAGGCGAAGTCCG
AGAAGCGCGCCGCGCTGCCGGACTTGCGGTGCAGGTGCCGGAAGTCGAATTGCCAGCCGT
GTTCCTGCCGCCCGCCGTGCTTGCGCACGAGGCGGTACAGCCAGCGTTCGATGCCGCCTT
TCAAGCGGAAATAGGCCGGGTCGATGGTCAGCACCAGGGCGGCGTCGAGCACGCCGGCAT
AGAACCAGTCCGGCAGGATCAGCTCGATGCCCAGCGGCGTGCCGCTGGCGTCGGCCAGCT
CGCGCCATTCGTTCACCCACGAAAAGCGGTGCAAGCGCCGGCCGGTGGTTTCGCGGATGG
AAGTCGCCACGCTGGTCGATTGCAGCCGGTCGAGTGCAGCTTTCAAGCGCTGATAGTCGT
TGAGGGACGTGCCGCGCCCGATGAAGCGCAGGATCTCGTAGGGCGTGGCGTGTATCAAGC
GCGACGGGCGAATGCCCGCGTCGCGCGCCTCCACGATCTGCGAGGCCGCCCAAATCAGAA
CGTCGGCATCCCATATCGTGGCGATGCCATGCTCGGCCGTGCCTTCCACGCGGATGGTGA
TGTTCCCGCTGCGGAAGTCGATCGGCGCGGTGCGCCGCGACTTCGCCAACGAGAAGAACG
GAAAGGCCATCAAGTCCTGACTGTCGCGCGGCGCCATGCCGTCGCCCGGTAGCGCACGGA
ACAGGTCGAGCTGTTCCCGCTGCTGCGATCGCTGCCCCGGTGGCAGCGATGGGCTGGACA
TGACGATGGCCACCGGCGAGCCGACGATCAGCGGCCATCACGGTAGTCGCCCGCATGACG
CTCGGCATATTCCGGGTCGGACGTGGCCTCGTAGCTGCGCTGGTCGGCCCAGGCATCGAG
GTCGGCCACCGCGTACATGACGCGGCGGCCGAACTTGCGGAACTTCGGGCCGCCGCCCAT
CACGCGCTGTTTCTCCAGCGTGCGCGGCGACAGCCGCAAGTATTCGGCGGCTTCGTCGTT
GGTCAGGTAGCGTTGGGGCTGCACGGGCGCAGCGACAGCAGCGGCGGCAGGCCGCAAGGG
AGCGGGTCGCATGGGATGTACCTCCATCAAGCCCGGCCACACCACGCGGCCGGATAGAGG
CACTTTCAAGAAAGCAAGGCTTCCTGCTCAGGGACGTTTTGCAGGGGATGCAGCGCGTCC
CTGTGCAACGGGCGGAAGCTGTGCAAGGCGGCGGTAGCCGCCGCGCATCAGCGCATCGCC
CCGGCGTACCAGCCGGCGAACGCGGGCGCGCAAGGCGCTGTCGGCGTACCAGTCGTCGGC
GACGGCATCGACGCCGAACAGCCCTTCGGCCACGTCGCGCAGGGATGCGCCCGCAAGGGT
GCCATCGAGCGCCTGGAGCGTGTTCAACTCCAGCAGCGCAGTGGGTGTCGGCCGCGACCG
TGCCGTTCCCGCCGGCGCTGCATCGCCAGCGGCGGCCAGCTTGTCCAGTTCGGCCGCCAG
CGCCTGATAGCGTCCGCAGGATGCGGCGCAGGCGCGAATGGCATAGGCGTAAGCCATGCC
GTCGGCCAGGCCGGGAGCGATCACCAGCCGCAGGCAGCAGCCCGGCCAGCGTGTCAGCAG
CACCAGGCGCTTGCCATCGTGGATCAGGTGCTTCTGGCCGGGGAGGCGCCAGAACGCGAA
GGCCACCGCGTCGGGTGGCGGGTCGGCGTCCGGGTAGAGCTGCACCACCGCATCGTGATC
GGGGAACCAGGCCGGATGCGCGTCGCGCGCATCCAGGGCGGGATCTTCCAGCAGGCGCAG
TCCCCAGCGCCCGGCGGCCTCTGGCCGGCGGCGCCGGCGCAGCCAGTCGCGGCGGTAGTC
GGGGTGGCGACGCAGGTATTCCCACGCCAGCGCGGGGCCGTCGAGGTGCAGCGTGTAGAG
ATACGCGGCGGTCGGATACCAGTGTTCGGCGCTCGGGTCAGCCATGACGCAGCCTCCTGT
CATTCAGCAGGAACGTCGCCACGGATTCCGCCGTGCGGGAGCTATCGAGTCGCCATCAAG
TCGTCATCGAAATCGGGATAAGCTGTAACTGCTGGTGTCAAGACTGATTCGCTCCAGGGC
ATTGCGGAAATCGTCTGAATGCGACGGCTGCGCCGCCACGAAAATGGCGCGCAGCATGAA
GCACCGTGCAGCAGCCCGCGCCAAAGATCATGACTGTTTGCATCAGAAGCGCACCACTTC
GGTGCAAGAGTGTGGATTCAGACCAATCAGGTCTTGGGTAAGACTGAAATAGTCAGAATG
CGCTGTCGTTGGCTGGGGGTTGGTTAGTCGGTGATCGAGCCGTTTTCCTCGGCCAGCCGC
AGGTACTCCGACAGCGGCCGCGCCGGCTGGAAGTAGCGATCGCGCATCACCGGTTGCTGG
TGCGGCCCAACGATGGACGCCAGATCGGACAGCTTCACATGGCCCAGGCCGGGCATGCCT
ATTCCCAGGTCGATCAGTCCCCATGCCGTATCGCCATCGGCCGGGTCGAGCGCGGCCAGC
AGCCAGGTGGCGTGCGCGTCAGGGGTGAACAGTCGCACCGCCGGCATCGGGTCGATGCCC
CGGTCAGCGGCGCGTGCCGCGCCGACGGCGAGCAGTTGCGCCCGCTGTTCAGCGGTGACG
AGCGGCTGGGTCATGGCCCGAATCCCCACGCATCCGAGGATGCACGGATACGATTTTCCA
TCGAAGCGCGGAACCGCCGAAGCGGATGCGTGCTTTGGCGGGAAAGCACGAAGGCGCAAG
CCATCGAATGCGTACATGCACGGAAACGCAGAAGCGGAATTACGCAGGTCAGGAAAGACA
CGGATGCGACTCCCCGGTTCCGGTGAAATCCGCAGTTGCGGATTTCAGCAAAAGCACGGA
AGCGGACTAAATTACTGCCATGAGTTAAAGATAACGTGGTTTTAATTGTCCCGCGACTGG
ACGCTTCTGTCCATGCAGAAGCGATCCGTTCAACCCGGCCGACCGGCCGGTGCCACCACC
TTCGATGCCGAGCTGGCGCAAGCCTTCGGCGCGGCGGTGCGTGCGCTGCGGATGGAACGC
GGGATTGCGCAGGAATCGCTGGCCAACCTAGCTGGCATCGAGCGTTCCCATATGGGCAAG
GTCGAGCGTGGCGAGCACATGCCCACGCTGGCGATCATCTTCAAGATCGCCAGCGCGCTT
AGTTGCAGTACCGCCGTGCTGATGGCCGCGACGGAAAGCCAGCTCGCGTCCGTGTCCGAG
ACGTAGGCTGAGGGTCGGCAGGGAATCGTTACGTACAGGGCCAAAAACCACCTAAGCGAT
TGAAACGCAATGATAATTGCCTTGTCCCGATAGCGCATCTCCCCGTCTATGGGGCCTGTT
CAAGGACTTTCGCTGTATAGCTCAGCGGCGCCACTTCCCTATCAAGGTCGAGATGGTAGT
CGCCGAAGCGGTTGATGTGGCTGGTCCGAAACGGCGACAGTCCGGCCAGGATCTCGGGCG
TCAGTTCAACTCCCTCCTTCCGCATCTCAGCCAAGGTCCGGCTCATGCCTTCTACGTTGT
GGAGGATGATCATGTTAGCGACCAGCTGGCTGTACTTGATGATCTTGCGCTGCTCGTGTT
GGACGTTCTCAGCAATGATCCCCTGGCTGCCAAAGAACACCCATTTTACGAAGCCGTTGT
ACTCCTCGCTCTTGTTGGTCGCAGCATGGATCGTTTTCCGAATCTCGTTGTCATCGATGT
AGCGCAGCAAGAACAGCGGTCGGACGGCCTTGCCAAGTTCCCGGAAGGCGAAGTACAGCT
TGTTCTTCCGGCTGTAGGTGCCCAGCCGGCGCAGGATCGAGGACGCGGTGATCTTCCCCA
ATCGGATCGAGATCACTACCCGCAGCATGTCGTGGAGATGGGTGGCGATCAGTTGCCAGT
CGATGCTGTCTCCGAACAGTGCCTGGATGTTCTTATAGGTCCTGCCAGGTTCAGGCCGGA
AGAATGTGAGATCCTTGATGTTTCGTATCCTGGGCATCAGCTGGATGCCCAGCATGTGGG
CCAAACCGAAGACCGGATAGCTTTGGGCCTGCGTGTCGCCATGGACGATCTCGGGCTGGA
TGTCGGACGTGTTGGCCAGCAGGCCATCGAGGATGTAGATGCCCTCGTGCACGCCACAGG
GAATGAAGTGGCTGAACAGCGCCACGTATTTGTCGGACACATGGTAGTAGCCGATGCCGC
CGTAGCCGCCGTAGCGGATGTGGTACTCCGACAGCAGGTTGTCCTCGTACACGCTCCACT
TGGTGCCATCTGCTGACGCGCTCTTGCCGCTGCCCCAATAGCCCGGCAGGTCAAATTTGT
TGTAGGTATTGATGACCTCCACGATGGCCTTCTCAAGGACATCTTCGGTCACGTATTTGA
GGTTGAGCCAAGCGACCTGGCGACGGCTGAAGCCCTTGATCGACCGCGCCGTCTGCGTCG
GACCCAAGTTGCAGCCATAGCAAAACAGCGTGGTGATCACCCGTCGAGGGAGATCTTCAA
CCTGGCTCTCGGTGCCGGCGATCGGACGGAAGAATCGGTGCAGATCCAGCCATTGGCTGG
CGTCGATCAGGACATCGACGATGCTGGACTCCGGGAGCCGTTCGGCGATGAGGCGGTCCA
CGGTGGCAATGGCGCTTGAGACCTCGGCGCGTTGCCCCTTCCGCAGTACCAGGCGTCCTT
CCAGAATGTCCGCATGAACATTCTCGGGGAAACGCTCGTCAACTTCGTCGGCCAAGTCGG
TCAGTTGTGCGCGCAACCCGGCCACGAAAGTCGCAGCGTCGGTGGGCAAGCCTGACACCT
GGCCATAGGCTTCCAGTTCCTGGGCCAAGGTGGCTTCATCGACCAGCTGCTCGCGGTAGT
CGTCAAATCGTTCGCTGCTCGGGATGAAGAGATCTCCCGACTTCAGTTCGTCCTTGACCT
GCACCAGCACGGCCAGCTCGAAGTACTTACGGTGCATCCAGCCGGCGCCTGCCGCGCTGG
CCCGCTTGCCAAACACGTGCTGACGCCAGAGCTTGGACATCCAATCGAAGTCCTTTTCCG
GGTCCAGGCCGAGGGATGCGACCTCGATCAGCTCACGGCGTTGGTTGCGCAGCGACAGCA
CCGCTGCAATCAACGGCTCCATGCCGGCATCGTGGCTGGTTGCCCGCAAGTTCATCAGCT
CCAGCCCATTGAACAGCAGCGGCCTGACCGCGCCGTAGGGTTGCAGCATGAAAGGCAGAT
AGTTCTTTCCTGCGTATGCCATATGTTCTTCGCATTCGGCCAACAAGGTCGACACTTCCG
CTTCCAGACTGTTATCGATGGCATCCACGCGCTGACTATCGCTGCCGTCGAGCTGATAGG
CCTGCAGGATTTCCTTGAGCTGGCCGATCAGGAAGTCGGCCCGCTTGGCATGTTCGAGCT
GGTAGGCCAGCAGCTTTTGCTGGGCCGTGTTCTCCAGCCCGCGCACCTGCTTGATGAACA
GCTCGGCTGCGTCATCCAGCGTCTTGGCATGCTGGGCGCGAATGAAGATGGTGGCCAACG
CATAGCGCTTGTCCGGAGCCAATTCGGCCAACTCGCTGGCGTCGTACGCACGAGCCATTG
CACGGAATTGCTTGAGCTTGGGCACCGGCACATCGATGGGAGGCAGTTGCTCGGCCAACT
GCTGCAGCATGCGGATGTGCTGCAGATAGAACCGGACCTCCTTGTTGGTCGGGCGGCCAG
GCTCGCGCTTGAGCGAGTGCCAGCCGGTGAACCTGGACCCTTCCGGTGCGCGCAGCAGTT
CATCAATGAGCGTGCGCGTGGCAGGCGTCAGTGCATGGCTGATGCTGCGGTAGTACCCCA
AATTGACCCGCTCGCGGGCACCGATGGCGGCCAGCTCCAGGGTGCGGAAGCCAGGCAGTT
CGTAGCGATGGTGCACCAGCTCTTCAAGCAGGACGTTCACGATGTCTGGGATGGTGTGCT
TGGTCTGGGCTGCGGCGGTGGCCACCGTATCCAGCCAAGCCAGCCCCGACTTGTCCAAGG
GACGTACCCCAATGAACTTCCGAAGTTGTGGCATATGCCGGCGCTTGCTGCCGGAGACGT
CATAGCGTTCGAGCTGGTCGGAGGCCAGCACCCGGCCGAGACGTGCGGCCTTGGCGATGT
GCTGCCGGATCCGCTCAGGCACCTCCGCCAACAGCGTGAAGTAGCCTAAGCGTTGGAAGA
GCTTGAGATGGATCAGTACCGCCAGCTGCGGACCCGGCTGGGCAGTCAGCTGCTTGGCAA
AGGCGATTTCAGCTGCGGTAGGGGTATAGACCTCCTCCAGTTCCTTGGCGGTGGGATCAG
GCTTCAGTCGCGGGTAAGCGGTCTCGTGAAGGGTAGCCATTGGATCCGGAGGTTGTGAGG
GGAATCAGTCCCAGTGCCGGCCGTCGTCTGTACTGAGTGACGCTTCCAGGAAACACTGGT
GCGTATCGGCCATGCGGTGCATGTCATCGAGCAACGTGGCCAGGATTTCATCCAGATCCC
GGTCGGGATCGGTGGGAACAGTCAACCGGTACTCGCTGCTGGCGGTGTTCAGGCGCATAG
CCTGGAACGGGGCCAAGCAGATCTCTTCGATCCGGCCTCGGGCCCTGGCCGCGCCGCGGC
CGGCGCGGGCAAACGGGGTCAGCACCAGGCGTAGGCGCAGCTGCAGGGCAGATTTGCCCT
CGGGCGCCGGCAGCACCATCGTCGGAGCTGGCGCGGTTGGGCTGGGCAGGCTCGCTTCAA
TGCGATCCCGGGCGAACGGGTCACGCCCGTCCAGGTAACGCATGGCCGAGTGCACATCGC
GCCAGCCCACGTACTCCATCAGCGCCTTCATATCCCAGCCTTGGTCGTTGGCCCAGCTGG
CAAACCCGCGGCGCAGCGAGTGGCTGCTGTGGAGCCCAGCATCGGCAAACCCGGCACTGG
CCAGCAACTCGCGCAGCAAGCGCACCAAACTGTTGGGATGCAGGCCCTCGGCGCTCACCT
GGCCCCATTGGTTAACCGCCCGAAACACCGGCCCTTCGTGCAGGTCGGCCGCCTGCAGCC
ACGTCTGGGTCGCCTCCACCGGACACAGCCGCGACAACGCTGGCACTTTGTAGGTGACGC
CGGCGGCCTGCCTATCGCCCTTGCTGCGCGGCAGGAAGCAGGTCATCCCCTGTCCCGGCA
CCAGCGTGAGATGGGCCACTTCCAGCCGCAGCAGTTCATCGCCGCGAAAGCCACGCCAGA
ATCCGAGCAGCACCAGCGCTCGGTCCCGTTGGTGGCGAAGCGCTGCCGCTCCATCGCCCC
GGGCATGCGCCGCAGCGATCGCGGCAGCCAACCAGTCATCGAGCTCGACCAGCCGCCGAA
TCTGCAGCGGCGCGGCTTGCTTGACCTGGCCCGAGTGCAGGGTCTGGATGCCTTTGAGCA
CCTTGCGCACCAGCGGCGACCGGGTCGGGTCGACAAAGCCGTGGTCGCGGTGCCAAGAGG
CAATGGCGGCCAGCCGGTGGCGAAGGGTGCTGGTGGCCAGGGTCTGCGCATACGCGGCCA
GGTAGCGGGCCACGCTGTCCGGTGTCGCTGGGAGGTGTCCTTGCCACTCGACTTCAAAGT
GCCGCAGCGCCGACGCATAGCTGCGCACCGTGTTCTGGCGCGTGGCCGCATCGAGGTAGC
GGTCCAGTTCGGTCACTGGCGCGTGGCCTCCACCGAGGCCGGCTGCCGCAGCGTTGACAG
GATGGTGCATTCAGCCCGCTGCCCGCCGTGGCAACTGGCAATCACCCGTTCCAGCTCGCT
TGCCATGCGCTGCAGGTCGGCCATGCGCGCCCGCACGTCGGTCAGATGGCTGCGGGCCAG
CCGATCCACGTCCCCGCATGAAAGCTCTTCATCGCCCGCCAACTGCAGCAGGCTGCGGAC
CTCCTCCAGGCTGAAGCCCAGGTCCCGGCCGCGCGCAATGAAGCGCAGTCGCTCGATGTC
GGCCGGGCCATAGACCCGGTAGCCATTGCCCGAGCGCCCCGGGCGCGGCAGCAGGCCGAT
CCGCTCGTAATAGCGGATGGTCTCCAGATGGCACCCACTGGCGTCGGCAGCCTCACTGAT
TTTCATTCGTAGTACGCTTGACTCCGTAGTAGCTACGGACTTTACCCTCACCGGCTGTGT
CATGCCAGCGTCCCGCCCGGGCCCGGCTTCCTTGCGAATGGAGATGTTCCGATGAGTGAT
TGTGGCTGCCACCACGAGGCCAAGAATGCGCAGGAGCAGCGCGTCCTTTGGATCGCCTTA
GCATTGAACGCGGCGATGGCCGTGATCGGCGGCATCGCCGGCTGGATTGCCCATTCCACT
GGCCTACTGGCCGACGCTCTGGACATGCTGTCCGATGCCACCGCCTATGCCATTGGCCTG
GTCGCTATCGGGCGCACGGCGCGCTTCAAGGCCAATGCCGCGTGGGTCAGCGGCAGCGTG
CTGCTTGTGCTGGGTGTGGGCGTGTTGGCCGAGGTCGGCCGCCGCGTAATGTTCGGTGCC
GAGCCGGTCAGCGGCTGGATGATTGGCACCGCCCTGCTGTCGCTGGTGGTCAACGTGACG
GTGCTGCGCATGCTGGCGCCGCTGAAGTCCGGCGAGGTGCACCTGCGGGCGACCTGGTTG
TTCACCCGCGCCGATGTGGTGGCCAATGTTGGGGTGATCCTGGCCGGCCTGTTGGTGTGG
TGGTTGGCTAGCCCGTACCCGGATTTCGTGATCGGCGCCCTGATCGGTCTGTATGTGATC
AAGGAAGCCTTCGAGATCCTGGGTGATGCCCGCCGGGCACGTGCCGACGCGCGCAAGACC
CCTGCATGACCGCCCGTGGCCGGCTGCGGACGGGCCTACGCTGGCTGCTGCTGGCGCAGC
TGGCGATGGGTTTGCTAGTCCAGCCGGTCTTGGGTCTGGCGAGCGAACTGCACGTTCACA
TCCATCCGACCATTGCCGCCCATGGGCCGGCAGTGGTCGCACCAGCACCTGAGCGTGGCA
TCGGCGCCGCCTTGCACCGGCTTCACCAGCTGGCGCTGTGCTGCAGCCAAGCCGCACAGC
CCCCTGAGATCCTGCTGTCCGTTGCGGACATCGGCCGGCATTTGTCGGTGATGCACGTCA
ACACGGTCCCGTATCCGCACGAGCAGCCGGTCGCGCCGTTCCGGCCTCCGATCGCAGGGT
GATCTCCGCCGGCAGCGCCGGCCTAGCGACCTGCTGCTGTGCGCGGTTGGTGATCGTTTG
TTGATGTCGAAACCCTTCGGAGTACTTCCATGCATGTGCGATTGGCGGCCTTGGCCGCAT
GGCTGCTGCTGACTGCGGCGACAACGCCGGCGGCAGCGGCCGAACTGATGACCTTGGACG
ACGCGTTCGCGCGCGTGGCCCAAACCCACCCCGAGCTGCGCTTGGTCGATGCGCGGGCCA
CCGTGCTCGCTGCCGAGCGCGACCAGGCGGTGCAGCGCCCACCGTGGACGCTCGGTGCCG
AGGTCGAAAATGCGTTGGGCACTGGCGCGGCCCGCGGTCTGGACAGCGCCGAGTTGACCT
TGAGCCTGAGCTCGGTGCTGGAGCGCGGCGGCAAGCTCGACGCCCGGCGCACCTTGGCCC
AAAGCCGGATTGATGCACTGGCCGTGCAGCGCGAGACCGGGCGGCTGGACTTGCTCGCCG
AGACGGCGCAGCGCTATTTGGCCGTTGTCGGTGCCGACCGGCAACACAGCCTGGCGGACA
TGGATGTTGGCCAGCGCCAGCGAACCGTGGCCGCTGCCCGGCAACGCCTGCAGGCCGGCG
CTTCACCCGAATCGGTGCTGCTCACCGCGCAGGCAGCGCTGGCGCGGGCCGAGCTGACGC
GTGATCGGGCCGAGCAACAGCGATTGGCCGCCCGTCAGCATCTGGCCGCGCTGTGGGGCG
AACGTACTCCCACCTTCGAGGTGGCTCCGGCCGATCCGATGGCCCTGCCGGCGATCGCCT
CCATGCAGACGCTGGCCGATGAGCTGGAGCGGACTCCGGAACTGGCGCAGTTTGCCGACG
CCCGACGGATCGCGCAGGCACGACTGCAGCTGGCACGTTCAGCGGCCTCACCGGACCTGT
CCTGGCAGCTCGGCGTGCGCCGCCTGCAGGAGACCGACGACACTGCACTGGTCGCTAGCA
TGTCCATACCGCTGGGCAGCCGCAGCCGCGCACAGCCAGAGATCCGCGCCGGCGAAGCCG
AGCTGGAGGTCCTGACGATCGAGCGCGAGGCCAAGGGCCTGTCGCTGTACTCCACGCTGG
TCGAGGCCCATGGCCGCTACACCGTGGCGCAGGCCGAGGTGGCGCGGCTGCAAGGAGACG
TACTGCCGAAGTTGGCCCGGGCCGAGCAGGCTGCCGAGCGGGCCTATCGCGCCGGCGCGA
TCAGCTATCTGGAATGGGCACAGTTGCAATCCGAACGCACGGCCATGGCCCAGCAGCAGC
TTGACGTCGCCTTGGATGCGCAGCGCGCCCTGATCGAAATTCAACGACTGACCGGCCAGG
CGCTTGTCACGCCGCCGGCGGCCGCTTCCACCGGAGAGACCCCATGAATCGCTTTTCCTG
GACCGCACTGGGCATGGCCCTGATGCTGGCCGCCTGCAACGCGTCGACCCCCAACGAAGC
CTCTGAGGGCGGCGCCGCCGCTGAGGGCGAAGAGCACGGCGAGCACGAGGAAGCGCCGCT
GGAAACCAAGATTGCCGCCAAGGCGGCGCAGGCGGCGGGTATCCAGGTCGCGCCGGCAGG
CCCCGGTGAGATTGCTGACGAGCATGAGGTGCAAGGGCTGCTCACCCCCATCGATGGGCG
CATCGCGCAGGTCACTGCACGCTTCCCCGGACCGGTCCGCTCCGTGCGAGCCGGCGTGGG
CGATCAGGTACGGGCCGGCCAGGCACTGGCCACGGTAGAGAGCAATCTGAGCCTGACCAC
CTATACCGTCACCGCGCCGATCAGTGGCGTGGTCATGGCGCGTACGGCCGCTGTGGGCAT
GGCGGCTGCTGAGGGCGCGCCACTGTTCGAGGTCGCCGACCTGTCCACCCTGTGGGTGGA
CCTGCACATCTTTGGGGCCGACGTCCAGCACATCGGTGCCGGCGTACCGGTGACGGTCAC
CCGCTTGAGCGATGGCGTCACCGCGCAGACCACCTTGGAGCGCGTCCTGCCCGGCACCGC
CACGGCCAGCCAAAGCACCATTGCGCGCGCCACCGTGGCCAACACCGATGGCCTGTGGCG
GCCGGGTTCGGCGGTCAAGGCGCGGGTCACCGTGGATCGCCAGTCGGCGGCACTGGTGGT
GCCGATCACCGCGCTGCAGACCGCAGAAGACCAGGACGTGGTCTACGTGCAGCAGGGAGA
GACCTACCACACCCGGTCGGTCAAGCTGGGGCGCCGCGACGCTGAGCGCGCCGAAGTGCT
GGAAGGGCTCAAGGCCGGTGAACAGGTGGTGGTGGCCCAGAGCTTCCTGATCAAGGCCGA
CATCGAAAAATCCACCGTCGAAGAAGACCATTGAGGCCCGCCATGCTCGAACGCCTCATT
GGGCTGTCCATCCGCCATCGCTGGCTGACGCTGGTGTTCACCGCTGCGCTTGTTGCGCTG
GGCGTGTGGAGCTACCGTCACCTCTCAATCGACGCCACGCCGGACATCACCAACGTCCAG
GTCCAGATCAACACCCAGGCCCCGGGTTACTCACCGCTGGAGGCCGAGCAACGGGTCACC
TTTGCCATCGAAACGGCCATGGCCGGCCTGCCCAAGCTGGACTACAGCCGCTCACTGTCA
CGCTACGGGCTCTCCCAAGTCACTGTCGTGTTCAAGGACGGCACCGACCTGTACTTTGCC
CGCCAGCAGGTCGCCGAGCGCCTGCAGCAAATCGCTTCCCAGCTGCCCGAAGGATTGGAC
CCGGAAATGGGGCCTATCTCCACCGGACTGGGCGAGATCTTCATGTACACCGTGGAGGCC
GAGCCCAACGCTCGCAAGCCCGACGGCACCCCGTACACGGCCACGGATCTGCGCACCCTG
CAGGACTGGGTGATCCGGCCGCAGCTGCGCACCACGCCCGGCGTCACCGAGGTCAACACC
ATCGGCGGCTTTGAGCGGCAGATCCACATCACCCCCGACCCGGCCCAGTTGGTGGCGCTG
GGCTTCACGTTGAACGACGTGGTCGCCGCGGTCATGCGCAATAACCAGAACATCGGCGCC
GGCTACATCGAGCGCAACGGCCAGCAGTTCCTGGTGCGCGTGCCCGGCCAGCTGGCCAAT
CTGGAGGCGATCGGCAACATCGTGCTGGACCGGCGCGATGGCGTGCCCATTCGGGTGCGC
GATGTGGCCAGCGTCGGGGAAGGCAAGGAGCTGCGCACGGGCGCGGCCACCCAGAACGGC
CATGAGGTCGTGGTCGGCACCGCCTTCATGCTGTTCGGCGCCAACAGCCGGGAGGTCTCC
CAAGCGGCTGCGGCCAAGCTGGACGCCGCCAACGCCAGCTTGCCCCCGGGCGTGCATGCA
AAGGCCGTGTATGACCGCACCGCGCTGGTGGACCGCACGATCAGCACGGTGTCCAAGAAC
CTGATCGAGGGCGCGCTGCTGGTGGTGGTGGTGCTGTTCCTGCTGCTGGGCAATGTGCGC
GCTTCGCTGATCACCGCCGCAGTGATTCCGCTGGCGATGCTGTTCACCATCATCGGCATG
GTCCGTGGCGGCGTATCGGGCAACCTGATGAGTCTGGGTGCGCTGGACTTCGGCCTGATC
GTGGACGGGGCGGTGATCATCATCGAGAACTGTCTGCGCCGGTTCGGGGAGGCGCAGCAC
GCGCTGGGCCGCCAGCTCAACGATGAAGAGCGCTATGACCTGACCGCCTCGGCCACCGCC
GAGGTGATCCGTCCCAGCCTGTTTGGCCTGGGCATCATCGCGGCGGTCTACCTGCCGATC
TTCGCGCTGTCCGGGGTGGAAGGAAAAATGTTCCACCCGATGGCGATCACGGTGGTGCTG
GCCCTTACCGGTGCCATGGTGTTGTCGCTGACCTTTGTGCCGGCAGCGATCGCCACCTTC
CTGCGCGGCCGCGTGGCTGAGCACGACAACCGCCTGATGCGCTGGTCGCGGGCCCGCTAT
AGGCCGCTGCTGGATTGGGCGCTGCGTCGGCGCGTGGTGGTGCTGGCCGGCGCGGCCGTG
CTGGTGGTGGGCTGTGGCGTGCTGGCCACCCGCCTGGGCTCGGAGTTCGTGCCGAGCCTG
GATGAAGGCGACATCACCTTGCAGCCCATGCGTATTCCCGGCACCAGCCTGGAGCAGTCG
GTCGCCATGCAGGAAACGCTGGAGAAGCGCTTGGCCCAGTTCCCGGAGGTAGCCAACATC
TTCTCCAAGATCGGCACCGCCGAGGTGGCCACCGACCCAATGCCGCCATCGATGGCCGAC
ACCTTCCTGATGCTCAAGCCCCGCGACCAGTGGCCCGATCCGCGCAAGCCCAAGGCCGAG
CTGGTGGAAGAGCTGGAGGAGGCGGCCAAGGAAATCCCGGGCAGCAACTACGAGTTCACC
CAGCCCATCCAGATGCGCACCAACGAGTTGATCTCCGGCGTCCGTTCGGATGTGGCGGTC
AAGGTCTACGGTGACAACCTGGACCAGCTGACGCGCCTGGCCAGCCGGGTCGAGCGGGTC
ATGCGCAGCGTCCCCGGCGCCGAAGACGTCAAGGCCGAGCAGGTCTCGGGCCTGCCGCTG
CTGACCATCACGCCGGATCCGGCGGCATTGGCACGGTATGGCCTGAACCCGGGCGATGTG
CAGGAAACGGTGGCCACCGCCATTGGCGGCAGTGTCGCAGGCCAGTTGATTGAAGGGGAC
CGTCGCTTCGACCTGGTGGTGCGCCTGCCCGAATCGCAGCGCCAAGACCCGGCCGTGCTG
GCAGATTTGCCGATTCCGCTGCCGGCAAGCACCAGTGTCGACGAGTCCAGCCGTCTGGCC
GCCGGCGCCAATGGAGGGCCTCGTACGGTGCCACTGCGGGAAGTGGCGAAGATCCAGGTG
GAACGCGGGCCCAATCAGATCAATCGCGAAAACGGTAAGCGGCGCGTGGTGATCACCGCC
AACGTGCGGGAACGCGATCTGGGCGGGTTCGTCGGCGAGTTGCGCACGCGCATCGGCCAA
GATGTCACGCTTCCAGAGGGCTACTGGATCGATTACGGCGGCACTTTCGAGCAGCTGATC
TCGGCCACCCAACGCCTGGGGGTGGTCGTTCCGGTGACGCTGGCGTTGATCTTCGCCCTG
CTGTTCATGGCCTTCGGTTCGGCCAAGGACGCGACCATCGTGTTCAGTGGTGTGCCACTG
GCGCTGACCGGCGGTGTGCTGGCGCTGGCCCTGCGCGGGATTCCGCTGTCGATCTCGGCC
GGCGTGGGCTTCATCGCACTGTCGGGCGTGGCCGTACTCAACGGCCTGGTCATGATCGCG
TTCATTCGCCGCTTGCGCGAACAGGGTGATCCGCTGGACGAGGCGGTACGCGACGGCGCC
CTTGGCCGGCTGCGGCCGGTGCTGATGACCGCCCTGGTAGCCTCGCTTGGGTTCCTGCCC
ATGGCCTTGAATGTCGGTGCTGGCTCGGAGGTGCAGCGGCCGCTGGCCACCGTCGTCATC
GGCGGCATCGTCTCATCCACCGCATTGACCTTGTTGGTGCTGCCGGTGCTTTATCGTTGG
CTGCATCGCGACCGCGCTCCCCGCGCCGGCAGCACTGCTTTGGAGTCTTCGGCACCATGA
ACGAGCTCAAGGGTTCACCCCCGTTTTCACGGACACTTACGAGAAGGCCGATCAAGGCCA
TGAGGAGTGTTCATGTCGAAGCGAAGGAAGTTCAGCACCGAGTTCAAGCGCGGTGCGGTT
GAGCAGGCCAGCCAGCCGGGCGTCAGCTGTGCCCAGGTGGCCCGGGAGCTGGGGATCCGG
GATGCATTGCTGACCCGCTGGAAGCGGGAGGCCCAGAGCCGGGGCCAGGTGGCCTTCGGT
GGCACCGGGACGCCCCGGGACGAGGAACTGGCGCGGCTCAAGCGCGAGCTGGCCCGGGTG
AAGAAGGAGCGGGATTTTTTGCGAGAAGCGGCGACGTTCTTTGCCAAGGGATCATCCTGA
GGTATCAGGTGATCGAACGTTGCCGCGATGAGTTTCCAGTGCGACTGATGTGTCGTTGCC
TGCGGGTCTCGGCCAGCGGTTACTACGACTGGAGTAAGCGCTTGCCCAGTGCCCGGGAGC
GCGACAACCAGCGCTTGCTCGGCCGGATCCGTGAGTTGCATGAGGACAGCCGGGGCACAT
TGGGCGCCGGCCGGATGCATGAAGACCTTGCCGAGGAAGGCGAGACGGCGAGCCTGAACC
GGGTGGCGCGTCTGATGGCGACCGATGGCCTGCAGGGTTGGCCGCGACCGAAGCGGCGAG
GCCAGCGCGGCAAGCCGGCGCTGACGCCGCCGGGTGTGCGCAACCTGCTGGAGCGGGACT
TCACCGCGTTGGAGCCGGAGACCAGGTGGGTCACCGACATCACCGAGCTCAAGACCCGGC
AAGGCAAGCTGTATCTGTGCATCGTGCTGGACCTGTTTGACCAGCGGGTGGTGGGGTGGT
CAATGCATCATCGTCAGGATCGTCAGATGGTGATCAGGGCCGTGCAGATGGCGGTCTGGC
AGCGCCAAGGCAGCCATCCACTGATCCTGCACTCCGACCGTGGCAGCCAGTTCCGAAGCG
GCGACTACCAGCGTTACCTGGCGGCCAACGGCTTGGTGTGCTCGATGAGCGCGGTGGGCC
ACTGCGGTGACAACGCCGCGTGCGAAGGCTTCTTCGGCCTGCTCAAGCGCGAGCGGGTCT
ACCGCATGACCTACCCAACGCTCGATGCCGCGAGGGCGGATGTGTTCGAATACATCGAGC
GGTTCCACAACCCGAGGATGCGACGAAGGGTCGCCAGGCAAGACCAGAAGTTCTCAGCCC
TTTTACAACCGTCCGTGATTTCGGGGTAGAACCCCAACCAGCTGGTTGTGACCGTGGACA
CATGGGCCGAAAACGCGCACAGCGGACAAGCTTCGGCGGGAGCCAAACTGCTCCTCATTC
CCCAGCACCAACTGTTGCTGGCGACCCGTGGGTCAGCCCAGTTCTTCCTTCGCATCTACC
AACTGTGCCTGGAGGCAAGTTTTCGGGCCGATTTCACGATGGAGCAACTGAGTGCTGAGC
TCGGGCTCGTGATCGATCAGCTTTGGCCCAACTACATGAAGGCCGTTGCCGAGGCTGGGT
TGCCGGCGGAACACTGCACCACGGAGTTGGTCTTGGGTGGTTGGTCGCCCAAGAACGGCC
GGATGATGGCCACGGCCTATGCCAAGCACGACTTGACCGTTCCAGCGGTTGTCCAGCCCA
TAGGAGGACAGCTGGCGTCGCCCGGCGATCCGCTCAGGGAGCGGCCGCCCAGCATGGCCA
CCCAGGACCTGCTGGTGGCAGCGCAGCTCCAGGCTCGATACCTCAACGCCAGCATGAGGC
GGACCGTCGCCGGCGGACGGTTGCTATTGGGCTTTTTGAAGCCTGGCCAGGCGGTGGTCA
AAGACTTGGGCCCGATTTAGCCCTGCCAATTTCGTCAGTCGAACCGTTCAAAGCAATGCC
CCAGTCGAGCGCCGGCTGACGGGCAAGTGCAGCCGCGCCTGCAGCGTGATCGGGCTTTTC
TCCCAATTTTTAGCTTTAGTCAAAATAACCCCCTTGTGGGTTTCGCGTGTCGGTGTATCC
CAAACGTATGACGTTCGCGATGCGTGCGTCTGACACCGACCAACGAAACGAAAGGGGGGA
ACATGTTCATTGGATTCAGACTGACGAAGCGGCTTGTCGTCAACGCCGTGGTTGTCCTGA
TGCTGGCGCGATTGCTGTTTATGGGCATGGACGGCTTGGACCGGTTTTCCGATACGTGGA
ACCGCACCTTTGGGGCGAGCATGCCCAACGCCAGCGGATTGCGCGGCGCCGTCAACGGCG
CACGCCAGGTTTTCCCGTCTGGGTTGGACGAGTATGCGCGCCAGGCCGAACGGGACGCGG
CCCAAAGCACCTCGCTGTTGGACGTGTTTGCCAGCGTGTTCGGACGCGTGAAAAACGAGG
AGGTCATGTTGCCCTCCACCATCAATTCCGCTGGAGGGGAGGGCTCGATCTATGACCGCT
ACGACCATTGATTTTGAGTGGCTGTCCATCCTCTCCGGGTGGTCCTTGCTCAACGACAGC
GCGGCGCTGCTGTGCACCCCGGGCCAGCGCTGGGCGGGCTTGGAGGGATTGCTCATTGGC
TACGCCCTCATCGCTGGACAGTGGTTCGTCCTGGCCACCATGGCCGGGGCGCTGGCATGA
CCACCGTGGGCGCGGTGTTGGCCGCCATGTTGGCTGCAGCGTTCCTGGCCACCGTGTTGG
GCCTGGCTGGCATCTTCTGGGTCAATGCACGGCACGCCAGCGGGGCGCTTCGTGTGCGTT
ACCGTTTGCGTGCCCAAATCCTGGCCGGTTTGGCGTTGGCGTGGGTGCTCACCCTGGCGA
GGCTGTCCACGTGAGCCGGCCACCTTACGTGCAGATGGCCGTTCGCGTGCCACAGGAGCT
GAAAGACCTGTTGGAGCAGGTGGCTGACCGGGAGGGGGTTCACGTCAGCGAGTTGGTGCG
GCTGTTGCTGCGAGAAGGTCTGGACCAGCCACGGGCGACCTCTGCTGGCAGCCGGTAGGG
AAAGCGGGCACCATTCTCGGGTGTCTGACAAAGGCGGGGTGGGGCATGGTCCGTCGCTAT
CCCTATGAACGCCTGGGAGATCAGGTCTTTTCCGACGGCATGATCGGTTGCCGGTTTCAG
CGTGTGGACCTCAATGCACGTTTTGGGATCAGCAACGAGCTGAGGCAGTTTTTTGCCCAA
CATGGGCGATGCGCACGCTGCAACGGAACGCTGGAGGATTGGAGCATTCACGAGGCGTGC
AAAGCAGGTGCTCGCCGTTTCTTCCAGTCCTCCGATCTGGAGGTGCTCTTGCCCTTGGAT
ACCTTTCATGCACATTGGAAAGTCCGCGTCCGAGAGACACGTCGACGAACATCGTTTCAC
CGGGCCCTGAAGTCGAAGGCGGCGCCGGGCTCGCGCACCGCAGAGCAGATTAGGACGCTG
CTGGCACTCCAGGAGCGTCGCTGCTACTACTGCTACAGATCCCTCGAGGGACCGGGTGGT
GCCGTAAACGGCCCAGGCGAGCCCACCAGTTGCCACGAGGATCACTACGTGTCTTTGCAT
CACGGGGGGAGCCACTTCATCTCCAACATCGTGTTGGCATGTGTGAGTTGCAACTCGCGC
AAATCGGATCTGCATGGGGACGATTTCGTTCGGGAGGCGCTCGGGCAAGCAACGCTGGCG
AGACGCCGTCAATTGTTGCGTATCCACCGGAACCGAGCAGCGCACGCTTTTCGCTTGGTG
GTTGAGGTAGTGGTGGATGCTGGCGACGATTGACCCTGGGTTGCTGTTCCCCTGCCGGCG
TTGATGTATTGATGCCAATGCCTTTCGGATCAGCGTCTCATCTGGCGAGACAGGTTCTGA
CTAAAGTAGTTCCATGGAGAAAACCGTCCTTTACGTGCCAGCTGCGAAGCGATCCCACGA
TTTGGTCTGGGATCGGGACGGCGGCGAGTGCTTGACGTTGGAGGCCTTCATGGAAGGCCG
GGATTACGGAGAGGTCGTCCGGGATGGGCGGCTGGCGGCCGAACTGGAGGTGCTCGACGG
CGCACCTCGGTTCAAGTGCCCCTATTGCAAGGACGCCATGGGCGTGAGGTCCAAAGCCAT
CCGCGCCCGAACCGAGTTCCGCTTCTACTTCGATCACCTCACGGCTCGCCACCGCGAAAC
CTGCACCGGGCGCAAGGGGCATTCGCCCCAAGCCATCCTGGCACGCCGGTTTGGGCTGTG
TAAGGAGGGCGCGCTCCACAAGGCGTTCAAGGAGTGGGTGAGGGACAGCCTGGACGCTGA
TCCGTCTTTCCAGGAGACCAAGCTGGAAGAACGCTGGTGGGACATCGAGGGCGTGAAGTG
GCGCCAGCCCGACGTGCAGACGCAGCGGGACGGCCAGCGGTGGGCCATCGAGATCCAACT
CTCCACCACCTTCGTTCACGTCATCGCCGAGCGGATGCGGCATTACCGAAAGAACGGGGG
GCGCATGCTGTGGCTCTTCAAGGACCTGGATCTGGACCAGTTCCGACTGTCCGAAGACGA
TCTGTTTTTCGCCAACAACCGCAACGCGTTTCGCGTCACCCCCGCCACCGTGGCCCGCTC
CCAGCGCGAGGGCCGCTTCTGCTTGGAAGGCGTTTGGCTGGAGCCGCGCCGGGAGGGCGG
CACGATCCGCGACGTAGAGGTGCGGCGGGAGGTTTGCTTCGACGATCTCACGTTCGACAC
GTGTAGCCGGGGCATCCCTCGGGCCTACGCCTTCGACTACGAAGGGCACAAAGCCCAAGC
AGAAAAGGACCGAATGGCTTGGCAGGAGGAGCAGGTCTGGAGCCATCGGCGAGAGGCTTT
CGAAACCTTCTACGTGGCCCTGCTGCGGGGAGAGATCACCGACTACAAGGAGCGCGATCG
CCGTTGGGAAGACTTGCGCCGCTTGTTCTCCCCGGTGGGGATCACGCTGCCGGCTTATGC
CAAGGAAGCCCCCGATTTGGACCGACTGCTGGTGATTGGCTATTCGATCAAGCACGGCGA
AGGGCGCCCGATGGGCATCGGCTTTGAAACGCTGGCCGAGCTGGGCCACCACGCCCACAA
AATCTGGCCCAAGAGCTTGTGGTTCTACCGTTGCATGCTCCGTGCACACCACCAATTGAA
GACGGTCGTGTCCCAAGATCGCACCGGAAAGCTCCAGGCAAAGATGAAAGGCGTGCTCAC
CAGTTTGGCCCGGGGGGAGACCACCTTTGCGCCCCACCGGTCCTGGGATCCCCTCATGCT
CCGGCTGTTCCCCGAGGTGGCGCTTTTGTGGTTGGCCGATCCCAGGCAGGTGGCGACAGA
TGCCTTGCAGCCGCGTCAGCAGGCAAAGAAACCCCAAGAGGCGATGGCATGAAGGAAGAC
CGGTTGAGCCACGGGATCCAATCGGCGCTGGACGCTCGTGCTGCCAAGCGCCAGCCCACG
GCGTTGGACATCGCACAGGAGGCCAGAGAGGCCAAGGCCAGCCTGGAATCGAACATGTCC
TGCATGGCCCGCATCACTGTCCCCGCCGGCAGTGAGCGCCACCGGGTGACCTTCCAGCTG
TTGAGGGCATCGATGGACTACGGCCGTGCGTTGCTGTTCCTCCTGGAGACCCATCCCATC
GATCTTCCAGCGGTGGCCTTGGCGATGCACCGCTCCCAGATTGAGCAATTCCTGCGGGCG
GTGTTTGTCCAGTTCCTTGCCGACGACGAACAGCTGGAGGACTTTCTCCAGGAAGATCGC
GGCCCCCGAAAGAAGAACGAGAAAGGAAAGTGGGTGGCTATTGCCCTCAAAGACCTGGCC
GCGGACGTGGAGCAGGCCATTGCACGCATCGGGCAGGACGATGAGCCTCAGAAGCTGGCT
CGGACGGTGACCAATTCGTGGGACCCTCTGTGCGGACTGGTCCATGGCGGGAAGGCCATT
CGGGTGATGTATCAAGATCCCAATGGGCAGATCGGGGCGCACGTGCCGGCAGCCATTCTT
TTTCAGACCACCGTCAACGCGGTGGCCACCACCAACTTGTGCGTCATTGCAGCACTGACA
GCGGTTGGGGTTGGGGCCTTTGAGGAAAGCCCCGTTGTTGAGCAGTGCGCCAGCGGAATG
TTGCACTACATGCAACGGAGGAAAGCTCGCATGGAAGAGCTGGCCTGGCCGCCTTAAAGG
ACCGGACGCGCATTGTCGCGCGGCTCTGTATCCCCACCAACGATCGCTGGCGGGGAGAGT
TGCAATCGGAGGTCTGCGAATCCTCGGTTTAGGCGGCGTGCCTTCTGACCAAGGGATTCC
CAGGTTGAGTCTGCTGCGTCGGACGGAGGCTTTTCGATAAGGACAAGCTGGGCCGATGCC
TTGAATCTCTCAAGGAGTGCTGCTTCATGCCCCGGTGGGGCCAGTGCAGCGCGGCTGCTG
GCCTCCGCTGCGTTGAGCTCCAGCATGTTCAGTTCGATCAGCGTCGTCATGGCAACAGGG
GACCGGGTGGGCTCCGTCCGCTTGCCGCGCCAAAGGTTGGTGATCCATGTCCACATGGGG
TCGATTCGTCCTTGTTCGCCGATGCCCTAGTCCTTGGTGGGCGACAACACTTTTTCGATG
AGTGCGTTGCGCTTCTTCGCCGACAGCTCACCCAAAACGCCCAGCAGTTCGGCAAACCGT
TCCTGCTGAGCCGCGCTCTGCTCGCCCAAAGCCAAGATCGCATCGGCCATCGCTGGGCTG
GTCGCCAAAAGATAGGCTGGGGGCACCTCCAAGGCTTGGGCCAGCTCGAAGAGGGCTTCC
AAGCTGATCGACATGCCCTCGGATTCATACCGAGAGATTCGGGCCGACGCCGTGTCCTTG
TCCATCCCCATCCGCACTCCGACTTCGCGTTGGCTCAAGCCCCGCAGGACGCGGGCTTGG
CGCAGACGCGCGGCCACCACGGCTCGGGGAGCGGGCGGGGCGGCGGTCACGGGCTGAACG
GATGCAATGCAGGCATGCGGACAGGATGACCCAGAGGCTACGCCCCGGGTAGACTCTACG
TGTCGCGTAAGTTGGCTGCAAGATCCCAAATCCATTGGTGGGAACAGGGGGTTCCATGAA
GGGAGTTAGAAGGGCCGTGCTGACCGGGGCGTTTGCCCTGACTGCGGCGGCTGGAGCGCA
GGCGCAATCGGGGACTGGATCGGATCTGCTTCGCCAAATCGGCCGAGCCATCCAAGGCAC
GCCCAAGGTGGTCAGCGATAGGTCGCGGAGCCCTTACCTTGAGCCGACCGGGACCTACTG
GGACCTGGATCAGGACGTCTTGGAAGGGGCTCAGCACCTGCGGGCCGGGGTGACGGCTGT
GGGTGGCGGCGGCGTGGACACTTGCGACATGCAGCTGCTCGCCATGGCCCATTCGTCCTA
TCGCATCGACGCCGACAAACGCCAATGGTGCCTGAGGCAGTGGTGGCTGATGGACACGAA
GGCCCACGGCGCCAACGGGGTCTCAGGCAATGATCCGGCTGCCATCGAGCGCCGTTATGG
CCCGGCCTTCGACGCGCGCCTGCAGCGCTTCAAGGCCATCCGACGGTTTGCCGTTCGTCC
CACGTTCCAAGCCCTGGGCGATGTCGCCTATCGGGCCGACCGTGGGGTGCTGGAAGGGTT
CATCCCGATGCCTCAGGTGTCCGCGGCGGGACAAAGCGTCACCGGCAAGGGCTTTGTGCC
GTGGGTTCACCGCACCTCCACGGGGGTGTCCAGCCCACCGAACGCCGGCCGCTTCCACCT
GCTGGTCCGAATGGACGCCCAAGAGGCTGCCAACCTGGCGCGACAAGGTCGCAGCTACCG
AGACGATCTGGTGGTGTTCTCCGTCAACCGGGTCTGGGTGGACAGCACGGTGCCGAAGAT
GGACGTGACGATAGAGAGGGTTCGGCTCGGATACCGCGACGAAACCATCGACGTTGATTT
AACCCATACGCAAGGAGCTCCGGCATGAAAGCAACCCTCGTTTCCCTCACCCTGATCACC
GCAGGGTTGGCCGCCTGCAGCAGTAAGGCGGATTTGCCCACCGTTGAACAAGTTGCCCAA
GCTTACGAGGCGCATGCCAATGCCAACCTCTCTAGCGAAATGGGCCAACGAATCGAGGTT
CGAGGTTGGAAAGACCTCACCGCGGATTGCACCTCCAGTGGTCCCCAGCGGGCCACGTGC
GTGACCGGTGGAACGCTGGACGTGGTCGGGTTCCAGGGCGGGCAGCAGTTGAAGCCCGAT
CCCGTTCCCGTGCCGTCGGCTTACGACTTCATCTTTGAGAAGCAACCCACAGGCTGGGTG
CCGGTCGGAGCCCAGAAGAAGGGCTGACCTTGCCAAGGCGCGGAATCGCGCTATGCATTG
AGGGAACACCACTTCAAGGAGGTCCCATGTCTTACAACGCTCACCACACCCCCGGCGGTC
ACATGCAGTGGGGCTTGCTGGCACCGGGCACCGTCATCCTCGGTGGTGCAGGCCTGCTGT
TTCTTGCCGGAGCCCAAGAGATCGGCGAGAACATGGGCTACGGCTGGGAGGCCGGCCTGG
CGGCCGCTGGTGGGGCAGCCGTGCTGCTCTTGCTGCTCCTGCTCTACGTGTTGAACTGGC
GCGCGGCCCGCGTGCGCGCGGCAAGGGCCAGCGGGCTCCCGGTTTCGCCGCGCAAAGGTG
GCTTTGGAAAGGGCGCCCTGGTGGGCTTGCTCTTCGTCGTTGCCCTGCAGCTGGTCAGCG
TTGCCGTGGGCCTGCTCTACCCGGGCCTGGAAGAGGGCGAGCGAAACTTCTTCACCTCCG
TGCCCCCGATGGCTCTGACGGCGCTCATGCCCGTGGCGCTAATCGTGGGTGGCATCGCAG
GCAAGCTCTGGCGCTCCACCAGCCTGTAAGATCAGTCCATGTCCTTTGGGGCCCCCGCGA
GGGGGCCTTTTTTTTTCAAAGAACAAAGCCCAGAGCCACCGCCGGTCGCTTCGCGCCGGC
TTCTGTAAAAGCGGTGGTGGGAAAAGAGCAGATGACGCCTTCGGCGCGAGAAGTGATGTT
AGGAAAAACTGCGGCCTTAGCCCCGCAGTTTTTACTTTTAGTCAAGATTTTGTCCACCGA
AACCGTGGACAAATTTTCATGGTGATCTACCTTGGATACATGGGAAGGCAATCGTGCCAA
CCGACAAACAAGGATCTCGCCATGAACCACGCGATGCTCATCACAAACGACACCATCACC
ATCAAGGAAGCTCACGAAGCTGCGCATGCCGCTGCCAGCACTTTGTTTGACCAGTTGTCT
GGGTATACCTTTTCGACCGGCGCGGCGGGCTATCTCTATCCCGCGTTCCAGTCTTCCGCT
GAGGACGCATTGCTGGCTTTCCTGCTGAACCGCAATTCGGCAGAGCTGGGATGCGAAGAC
GACGAGCTGTTGGCTGACCAAACCGTCTCCGTCAACGTGGAGCGCCAAGAGGACGGGCAG
CTCCTTTATGAGGTGGTGTTCGACATGGAAGGGTCGGATTACGGCACCAATTGCAAGGTC
AAGGACCTGGCGACGCTGGACGAATGGTTCGATGAAGAATGGATCGGCGTGGAGTGCGCG
GAGTAAGGCGTGCTGACAAAAACTGATCGCGTAAGAACAATTCATGTCCTTTGAGGCCCC
GCGAGGGGCCTTTTTTGTGCAAAAAACCAACCGCCGGTCGCTTCGCGCAGGTTTCTGAAA
AGCGGCGATGGAAGAATGGTATGTGACGCCTTCGGCTCGAGAAGTGATGTTAGGAATAAC
TGCGGCCTTAGTTCCGCAGTTTTTGCTTTTAGTCAAAGTTTTGTCCACTCAAGCAGTGGA
CAAAATCATGGGGCGATCTACCTTGAATTTGTGGATAGGCAATCGCGCCTTCCGAAAACC
ATCAAGGAAATCGACATGAAAATTCATCACCTCGTCAGCGACGGCAACCAAGCGGTCGCC
ATCACGCAATCGGCTTCGAGTGGCGGTGGCTACGCGCACCCGGTGAAGCTCTCCGCCATT
CGCTTCAACGTGAAAGACGCCGAAGCGGTGCTCCAAGAACTCAACAAGTCTGGCCATCGT
CATGAGAAGACGTTCGAAGTGATCGAGCGTTGGGACGCCGATGCTCGCAACCAAGGACCA
AAGTCGAAGTTCGGTCGAACCCTTGCCGCCCTTGTGGACGAAGCGCGGGATCACCTGGAG
GCGCAGGTTATCTACGAAGCCAAAGGCATGGAAGAGGGCACCGTGCGTGCGATCAACGCC
GCGGCGAAACAAGCCAGGCTTTCGCAGGTCCTTCCTGCTGTAGGCGGTCCGAGCATGGTC
ATCGGTGGGCAGGTCTGGAACCGACGGCAAGAGGCGCACAGCGAAGCTCCGGCGGCTGTT
CTCGGAGCTCCCCGTCAGCGCGTGCGCCTGTAACCGCCGATCACCCACCAGTAAAAATCA
GGAGATTCGACATGAACGTTCAAATTGCGGAAGCCATGAACAAAGCCAAAGACGACGCGG
ACCGCTACGGAATCCTTGCAGGGTTCGCCTCCTGCAACCGGGCCCTGCTTGAGAAGGGGG
CCGCGCAAGAACTGGTGGACGCCTTGTATTTCGCCGGCGCTGCGATCAACCGTTGGCGTG
CCATCGCGGTGGTCCGAGAGGCGGCTGCCAAGCCGTTGGACGCGGCGTCCTAAGCCGGAG
CGCGACGTGCTTCAACCTGTCCCTTCCCCAAAACTTGTCACCCTTCCGTCCTCCCGGGGC
TACTCCCGTGATTTGGAGCGCTTGCAGGCGGCCGCCGCGCGCGCGCAGGTCACCCGAAAC
GAGGCCGTGCGCCAAGTGCTCGCCATGTATGCCGCCAAACCTTACCCACTGAGCAAGCGT
CGGCTGGGTGGGGAACGGGACGTGCGGCTGGCCTACCTTCCGCTGCAGCGCAGCGTCTTG
GAGGCGGTGGAGCAGGGCGCGGTGAACGCTGGGATTTCCACCGCAGAAGCGGTGCGCCAG
ATCATCCGAGACTACGTCCAAGGACATCTCATTCGGAACCAGGTTCGGGGCAGCCGCCAT
GGCTGACCGCCACCCACCACCGCCAGGAAGTCCGAGCGCTGAGCTGATTCACGCGTGCGT
CGAGGGAAGCCTTTTCGGCGCTCTACAGGCCCTGCGGCAGGGCGCCAACCCCAACGCGTG
GCGCCTCAACGAAGGTCCCGCGCTCCATTCCGCACTTGCCTGGCCCCGCATCGTCGAAGC
CCTCCTGCAAGCTGGTGCGCACCCTCAAGAGAGGAACCACTGGTGCGAGCGCCCGCTGGA
AAAGCTGGCGGCGGACTACCAGCTGAGCGACGACGCCGACGAGCGCAGCCGACTTGAACA
GACGGCGTTGCTGCTGTTGCGGCTGGGCGGCAACCCTCACCGGGGCAGCCCGTTCTGGAA
CACGCCATCGCTGAAGGCGGCGATGCCGCACGTGGTGGCCACGGTGGAAGCCGAACAACG
CGCGGTCCACCTGGAGCATGCATGGGCAGCCCGGGGAAGTGTCAGTGCAAAGCGGGCAAG
GCTGTAGAGCCAACGGCCCAACGCCGCCACCGGTCGCTGCGCGCCGGCATCTGTAGAAGC
AGCGGTGGAAAAGAGCAGGTGACGCCTTCGGCGCGAGAAGGGATGTTAGGAATAACTGCG
GCCTTAGCTCCGCAGTTTTTACTTTTTGTCAAGATTCTGTCCACTACAACCGTGGACAAA
TTTCCAGGGCGGTCTACGTTGGGATCAGGAAGAACGCAACGCTCTACCCACCGACTGGAA
CCGCCGACATGACCCTTTCTCTTCTCGCCATCGCTGCCCCCATCGCCCTTCCTTTCAGCG
TTAGGTTGGCCCAGCGCCTTGAACGCTGCATCGATCGTGCCCTTTGGGCGCACTGAGGGA
AACGCCATGACCACGCGTGCCGCCCGCCACCGCTATTACGCATACGAGCGCCGCGATGGT
TCTGTGTGTTACCTGCCAAAACTGTTGCACGAGGGGATTCAGCGCTACCCACGAACGATT
GCGCACTACCACCTGGTGCAGTGGCTGGGAGTGTCCAAGTTGCTCAGCAAAGACGAATAC
AAGCAAATGGCGTGGCTGGGTTCACAGCGGGGCACGCTCCGAAACACCCATGATTCAACG
CAGGCTCGTCTCACCGGCTGACACCCAGGCAGGGCAAAATGGCTTCATGACCCACGCTGC
CCCTCCATCCACCCTTCAGGCTCCGGCCTACGGCCTGCTGCTCGGCCACACCGAGTGCCA
TTTCTGCCACGCCCCGACCCCCACCGCCGCGATCTGGGTGCCCTCGTTCGAGGAGCACGA
CGACGAGGGTCTGGTGGATCAGGGGGAGGGTGCCGTGTTGCGCTACATCGAGCGTTTGGA
CGAGGACACTGTCGCTTTCGTGGCGGGCCACGCGCCCTGGCTTCGTTTCGCCACTACTCG
AACGTCAGGGCAAACCTACCTGGCCCATCACTGCACCACCTGTGGGGCCCTTCAAGGGGA
CCACTTCGTGTTCTCGCCGGATGGCCCGTATTGGCCCCAAGACGATGTCCAACTTGCGTC
TCTTCGCTTCATCCGAGGTTTGGGCCCGCTCACCGCTCAAGCATCGGCAGGACAGAGCGC
GTGGATGGACCGGGTCCCTGTGACCTGCACCCAGGCGTGACGGCATTCCCAAGTTCAACC
CTGAATCGGTGTGCCGAACGCGGCACGCTCTCAAAGCTTTGTGCGCTGCGCGCCGCCCCA
TCGCCCAGCTTCTCCGGTCAAGGGACATTCCAGGGCCCGTGTCCTCGCTGCGCTGCGGGC
CGCGCCAGCCCTTCCATTTCCTCCCTTGACCGTGCCTGTCGGTGGGGCAGTGGGTTCCCC
ATTCCAGGACATCCCGACCGGATGCCCTGGGCGGGCCATCACTGACAAGAGGAACTGCGC
ATGTTCGAACCTTCTGATCTCATCCATTCCTACACCCGGGCCCAGGCGATCGACGACGGC
GTCCTGGTGGACGTGTCCGACGTGGCCAAAGAAGCCGGTTTCAAGTTGCCCGTGGCCATC
ACCCGCGCTGCGTGGGCACGCTACGTCGAAGTGCCCAGAGGGTTGGAACTGCGCGGCCAG
TCGGTGGACGGCCGGCTCTGGGATGTGCTTTTCATGCTCCACGTGGCCATCAAGCGGCAA
CAGGGCGAGGGTTCGGAGATCCACTATCAGCTCCACGTGGCTCTGCCCGATGCCGGCGAC
TGGTTGTCGAACGAAGCCCACCCGGAGGCCGGGTCTGGCCTGACGCGGTCGACCCATCGC
CTTGTCACCTTGAAAGCACTGTGTGGGCCCGGGGACGCCCTGGAGCCGGTGGTCACCATC
ATGCTGCCCGACGAGGATTGAGAAAGGGGGGCCGGGAAACCGGCCCTCATCGTTTTCCCG
TGCTGGTCCCGCCGCTACCATGGCGGGACGACAAGGGAGGGGTAGGGGATGGAAAAGTTC
AGCTGGAAACTGATTCCGTTGGCGCAGAGCGAGAAGCTGGGGCCGCTGGTGCCCGACGCG
TTGCCCATTCTCCTCCGGTGGGCCCAGGAGGGCGACGATCACACCTACACCGACCTGGCC
CGTGAGCTCCACGACCGCAACGGCCACTCCATCAAGCATGTTCTGAACTACGGACGGGTG
GCGGGTGGGGTGGCGCAGGCCATCGAATGGTTGAGCAAAAAATGGGGGGAACCCATTCCT
CCCTTGCATACCATCGTGATCAACAAGAACAAGGGAGTTCCGGGCGATGGGGCGGTGACC
ATCGTTCCGGCGTATTTCGATGGCAAGCCCATGGCGACCGAAGAAGATCGCAAGGCGCTG
TTTGAAGAAGCCAAGCAGGATGTCTTCACTTACCCACACTGGGACAGGGTTGCCCGCGCC
TTGGGCGCCCCCGTTGTGGAGCCTGATGCTGGAGAGAAGCCTCAGAACGAGGCGCAGCGC
GTCATCCCGCTCCCCAAGGTCCAGCAGGGAGGCGGCCCAGAGAGCGCCGAACACCAAGCC
CTCAAGCACTGGGTGGCCAACCATCCGGAAGACTTCATGGATTACGGCGATTTCACTGCG
GGCACGAACGAGAAGCTCTTGAGCTCCGGCGACCGACTGGATGCCCACTTCGACAACGGC
AAGCAGCGTCTGGCCGTGGAGGTGAAGACCAGCCGGTGCAGCGAGGACGAACTCCAGCGC
GGCGTCTACCAAGTGGTGAAATACCGCGCCATTGTCCGGGCCGAACAGAAAGCCATCCGC
CACGTGCCCAACGGGGAGGCGATCTTGGTCTGCACGCGTGCGCCCAACAAGGAAACCCGG
GCGCTCATCAAGCGGCTGCAGGTGCGGTTCCAGCAGGTGCCGCTGGAGGCGGAGCAAGAA
TGAAGCCTGAGGAACTGGAACAACGTATTCGCCAAATCGATGGATTCGTTCGGGTGCTCA
CGCAGGAGTGCCACATCCTCGACGAGCGCCGGCACATTTTGTCCCCACTCATTCAAGACC
CCGCGATCCAGGCAGGGCTCAAAGCCAAGCTGGACAAGACGCCGGGTGCCAATGCCTGGA
ACCACTTGGCTCCGCTTCTTGGGCAAGACCTGGTGCGCGATCAGTCACGGCTTTTTCTGG
ACAACGATCTCAGGTCGGGTAGCCTGACCAACCTGTGGAGAAAGCTGCAAGCAGATCCAG
CCATCAAGGAGCACTACCGGGAGCGCTATGGGCGCATGTTCGATCACTTCCACGACGAAC
CGATCAGTGACCTGCCGCCCGAAAGCTCGGCTGTTTTCCAGGAGAAGTTCAGACAGAGCG
ATCGGGACGAAAATTACTCGCGCTTCGATAATGGCTGGGAAAAGGTCTCCAATGAAATGG
TGATCCTTTCGGCTGATCCCGTGGCAGCGAAAATCAAGACCCTACGGGACAAGCACCACG
CCCACCTGGAAATGCGCAAGCTGGACGAGGAGCCTGGCGCGTTTGACATCAACACGCTTG
GGTTGACCTTCAATGAGGTCTTGGCTTTTGGCGATCGCTGTCAGGCCATCGTGGCAGAGC
TGGGGCTGCTGCTGACCGGGACCAGCTGGGATCCACAGCAATACGCATCGGTTCACGAAG
CCCAGGGCAAGGCGATGTGGAAAACCTTGGCTGGGGTTTGACTTCGAGGCACAACAGCGA
AGAGCCCAGAAGCCGCCGCAGGTGGCCAAGCCACCTGCCTTCTGAAAAGCACGCTTGGTG
CGAGGGCATTGCCTCCGGTCGGTTTTGGAGATCCGAAGCTTTGCCACTTCGAACGTGAGG
GATGCCCCCCGCCTTCTTTGCCGTCAGGGGCATTTGAATTCAAAGCCCACCCAGTCGCTC
GCTCCCAGGTCTTGCCAGTAGAACCGTGCGCCTGGACCCACGACGCTGCACGAGCAAGCC
GCCGGCCAAACCGCGGTGCCGGGGTGGTTGACGAAGCCGTAACCTGGCATCGGAGTTAAG
TTGGCGCGCAGCGCGTAGACACAGGCTTCCAAAGCCGGTGTTGGGCGGGTCACGCTAGGT
GGCTCTGGCGTAAACGTGGGGGTGTCGTTCGTTTCGTATTGCCAAGTGCATGCCAACGAG
GTGGCTTGAAGCTCGGCCAGGGTCCGGGGAGCGTTGCAGAAGATCGCCCAGCCGTAGTGC
CCTCCGTCTCCCCACGAATGCCAAGATCGCCCGGTGTATTCGGGAAACGTCGGAGGTGGT
GCGTTGGGGGTGCATGTATTGGCCTCGTTGCGACGAACCCCCGTCTCCGCCCAATTTGTC
CAAGTGGTGAACGTCGAGCTTGGCAGCGACCACGTGGTGGCCGGGCAGTTGTAAGAGCCG
ATCCTCGTCCGCCGCTGCTCGGCCTGCCACGTGTGCGATCCACTCTGGCCCGCCGGGCAA
GCGGCCGCCGTGGTGACCCACTGGGTTTCCGCTTGTGGGAAAGGCGCTGGGCAAGCCGCG
CAGGTGGTGTTGGTTTGCGTCCAAGCGTCCCACGAACCGGTGCCCGTGCATGAGAAGGTC
CGCCGCTGGCCGATCGAGCCAAACTGACCTGCAGGGCATCCCACGTTGCGGGTCTCGGGA
GCAGGGCACGGCGTGCAGGTGCTGTTGGTCGTGGTCCAACTGCCGGCCGTCGTCGAGCCA
GCCCACGCCTCGTAAACGCTCGGATCGGTTCCGCAGTGGTGACGGCGGCTCTGGAACACC
TGGCCCACTTGGCCCAATGGGCAGTTGATGGTTCGGTTCTCGCTCCACTCCTGACACGGC
GGCACCGTGCTTGTCGGCGGCGGCGTGACCGGCGGTGAAGTGGGCGGGGCCGGAGGCGTC
ACGCTCACCGGGGGAGCGGGCGGAGTGACTGGTGGGGGCGTCATGGGAGGAACGCTTGGT
GGCGGGGCGGTTGGGGGCGACACCGGCGGGGAAGGCGCGACCGGTCCCACGGGTCCTACG
GGGCTTCCCACGGGTGGAGAAACGGGAGGCGTGACCGAGGGGGTGACGGGGGGCAACACC
AGCGGCGATCCGGTCCATTCGCCCCCCAACAATCCGCTGTGGTAGACGAAGACCACGCGC
GATTTGTCCGCACACGTGCTACCCAGCAACCCCACGTCGAGCTGGCCGCCGGTGTTTCGA
ATCACCGACACGTCCGACACCTGCGCGTCCCACACCCCGCCCGCGTTGGCCGCGACCAGG
GCCACGCACGCTTGACGAGGAAGGCCGGCGTAGCTGACGGAGAACGAATCCCCGAAGCGT
TCGACGGTGTAGGGCTGGACGTTCACCGCGCCGCCCCACGCGTTGGTCAAGACGCTTTCC
CCGGCGCCGAGCTGGGAATCAGGGGCCAAACCATCGACCACTATGGCCGTGGTGCTCACC
CCGCGGAATGTCCCCACCATCCCAAAACTGCTCTCGATGCGTCGGGATAGCTCGCGCAGG
TTGCGCGTTTCGCTGGCCAGCTTGGCCTTTGCATCGACCTGCCCGAAGAACAGGAACATC
GTGCCCGTGGCGGCGGTCACAACGCCCAGCGCCAGCAAGGCCTCGGTGAGGGTGAAGCCC
AGCGCGCTGCGCACGCCTTTGGAAAGGCGGGTGAGGGTAGGCGAACAGCGGGGGCGGGTC
GTGTGCGTCATGCATTCAGCATGCGATGCACCTTGGATTCCGCAAGCCCCTGTTTTTAGT
CAAAAAAAAGTTGGATTTTTCATCTTGACATTGCGTGGTGGTCTGGTTGCATGGGGTTAA
GGGAGTGGGGCGACCTACTCACGAAATCCGCTTTAAATAACCCAAGAGACCGCCGCCATG
ATTGAAAGCCCCACCCGCTCGGCCCGCCCCATTGCTGGCCTTCCCTTCGCGCACATCCCA
CCCACGGCTCCCGCGTTCCTGCCCGAAGGCAAGCTTCGCCGGCAAGCCCGGCTGGCGCGC
CAGCAACGCCACTTCGAGCGCCAACTGCGCAAGGAGCTGAAATGGAAATGACCACCGATC
GGCGCGCTCAACGGCTTCTGGAGGCCATCGAACACCGCAACCCACAGGCTTTGAAAAGAA
CCATTGCGGCCATCCACGAGGCACGTCTGAAGGCTTGGAGGGGCCTGACGGCTTTCCCGT
CCTTGGACCACCCGGTGGGGCCCAACGGAATAACCGCTTTCCACGTCGCTTGCATGGCGT
GGCACGTAAACCAGGATGACCTGCACGAACGGCAGTGCTACGACAAGATGGCCGGAATGC
TGGCCGAAGCCGGGGCGGACGTGTTTGCGGAGTTCGGCCCGGCAAAGCAACGCTGGACGA
TCATTGAAGCGCTGCATGGGGCTGCGCCGCCGTCTGTCAAAGCATGGATGGCCTCTCAAC
CGTTCGATCTGCATTGCTCTGCGTCAAACACCGCCCACACGATTCGGTGGGACGGCCGTC
GTCCAGTCGCCTCGCTGGAAGAATAGAAAAGAATCCAAGGGCTGAACGGCCCGAAAGGGT
TGCAAAAACATGCACTTGCGCAATGGCGGCGTCGGGGTAGATTCGGAGGGAACCCCTATC
TACTCACGAAAGGATGCCCTATGCGACTGTGCAACTTCTCACTCAAGGGTGGCGTCGGCC
GCACGACGCTGGCCCTGAATCTTGCCGGGTGCTATGCCCGTGACCCCAGCCTGCGTGTGT
TGGTCAACGACCGGGACCCCCAAGGCGGAGCCTGTGCGTTTGCCTCACTGTCGGACGAAA
CACCGTTCAGTGTCGGGCGCTCGCGCTCCCCTGGCTTCGACGTGGAGATCACCGACACTC
CACCACGCCTGCCGGACAACGAAGTGATCCCCGAGGCTGATCTCTACCTGGTGCCCACGT
TGCTCGATGGGGCCAGCTTTCTCATCTTTCTGCGAACCGTGGATGTTCTTGAAAAGAAGG
GAAAGCGTTACCTGCCCATCGCCAACCGGGCCAACGAGAAGCGGGCAGCCCATCGCCGCC
GCCTGGAGCACCCCAAGATGTCGGGCGCCGTCCTGGTGCGGGACCGAGCGTTGTTTGCGG
ACTGCTACGAGGAGGGAAAGACCGTGTTCGACGCCAACGGCCGCTGGGCCCGGGTGGCCC
AGGAGGAGATTCACGCCCTGGCTGTCCGGGTGCGCGATACCTTGGCCGCTGGTGCAGGCC
GGAGGGCTGCGGCATGATGGAGCTTCCCTTGGTTTCCCTTCCAGACCTACCCATGGCCAC
TCGCAAAGCTCCTGCCAAGAAGGCTGCTACGAAGAAGGCCGGCAAGCGCACCTTGGAGGA
CGTCAAGGACGTGACCCATGCCAAGCCCCGCCGCGCCAGCAAAGCGGACAGTCTGCCTGT
TGCCCACATCCCGGAGCATTTGTTGCTGGGGCCGGGCGACTACCCGGAGCGCAAGTCCTA
CTTTGACTACGACGACAGCCAGAAGGCAGGCAACGTGGGAGGCAAGCGGGTTCACATGGT
CATGCCCCGATCGGTGACCCTCCACGACTACCGCCGTCGGGAAGACGGGCTGCGCCACCA
CCGGGCCATGGTGACGATCCCGCCAAAGCTCCGCGAGAACATCGCCAAGCTGTTCGGCTT
CGACGATTCGGAAGACGCCGGCAGTGAAGTCGCGTTGACCACCGCCATGGTGGCGTTGGC
CGACTACGCGGCCGCGTCGCTCATTAAGGACAAGACGCTGTTGATCGTGAGCTCGCCCGA
GGACGAACACGCGGAGGACCGCAAGGCCGCCAGGGTGGCGGTGCGGAATCTGGGGATGAG
CAAGAACGGAAAGATCTACTGAGCGTGGCACTTGGCCCTCTGACTGCTGATGAAGAGCAC
GCCATTTGGGCCAAAATCTGGCGCGTCCCAGGCATGACGGCTCAACCGCTGACCGGTTGG
CTGCTTCACTCGACGGGAATCTGGGCAGACAAGCGCACGCTTTCCGATCGGTTAATCAAG
ATTTTTAAGGTGTCCGCCAAAACTTGGGAGGCTGGGATTCCGCGCAGGCCTAAGAAGCGG
CAGCAGGTCTGTGATGGCCTGGTTGCTTACGTCCGGCAAAGCCACGCTGAGCTGATACCG
GAGTGTGCGGAGCGCCAAGCCCGTGCGATGGAGCGAGGTGCACGCGCTCTGTCCGAACAT
CCAACGCTCCCCCCGTGTAACTTCTTCCACCACACGCTTGGTATCGCAGGCGGAGATAGG
CTGGAAGCACTGGCGGTTGCATTCGACGAGGTTTCCGCCGACGTCCTGCATGGGCGGTTG
TCCAGGGACAGTATGTCAGCGGCAGTGGTCAAAGCGGCAGCAGAAGTGGTTGGACTGCCC
GCGGGAGCTATGCAGCCGGATAGCCGGCTGGATCCAGGCTTGGATGCGTTGCTCCTGCTA
TTGGCTCAGATGGATCACGACCTCACCACTCCTCTGATGGCTAACGCGGGTGAGATCAAC
AGCTTGGTGGCACTGTTGATTGATGCGCCTGGGAGTGGGGCGAGGAAGCGGGTTCAGCAC
CGACTTTTGGACATCTATTACGCCCTGGCGCTTGCTGCGGCCGGGCGTGACCTGCCAGAG
AGCTTGCCGAAGGTCCGAGAGATTGAGGACGTGCTCATGGGCGGCCCGCCCGAATCCGGT
GGCCAGTCCTGGGTGGTGCGTTGGCGCAATGGAACCAAAGCGCTTCGGGAAGAGGATGTG
CTATCGGTGATCGCGCACGTCGGACACTCTACGGGGAAAGACGTGTCATGGACGATGCGA
CGTCTCTATGTCGCTGCCCAAGCTTGGGGACGGGTGGAAGAGCAGGGTGTGGAGGCAGTA
ATGCTGGCCGGTGAGCGCTACAACCAATGGTGGAACGCTCTGTGCAACCAGGGGCGGGTG
AAGACCCCATGGGTCCAACCCTACTGGTCCCAGTTCTCGCAAAGCAGGTGATGAAGCGGC
TCCCCTCACTTCGAGGTAAAGCCGCCATAGCTCACTTGCCGTTCCGCTTCGCAACAACTG
AGGCTGCTTTGGCCTTGAACGCACGTTGTTGAGGAGAGGGGTTGGGTTGGCGATCCACCG
CGCTTTGGATGCGTCGCTGGGCGGCCTGTGTCATTGGGGTCTTCTTGCTGTTGCTCATTG
TGTTCTCCTTCCAGGAGGCTGGGTGAGCGGTCAGCCTAGAAGGGAGAGCCAGGACAGTTG
GTTAGAAATCTTGGGAGTTTGATCAGCTCCTGAGACATCAGGGCCAAGACAGGGTTTCAC
TTCAGTAGGGACGTGTTGCTCAACTCGGATGACTCGTGCCCATTCAGCCTCTTTCTCAGC
GCCTCCTTGGACATCTTGGCTGGGGCGTCCAGCGTGAGCTCCTTTCCGTCCAACGAACGG
TAGAACGGATCGTCCACCCCCGCGCTGACGTAAACGACCAGGTCCGGCCCGATGGTCAAC
AGGCCTGCATCGAACAGCGCGTGGATGTCCTTTCGTAGCAATAGGCCGTTGTTCAGAGCG
TTGGTGGAAGCTCCGTTGTAAGGGACGATGTGAGCGGCGTCGATAACGCTGGCCAGGGCG
GTCCCGGTGACCATGCACACCGCTCCATAGTGAGCGACTAGGCGCTTGCGAAACTCGGCC
TGGCCCTCTCGGATCACCCGGAGGACCTGCTCCATTCGCTTTCCCTCTGCTGCGACAGCA
TCAGGAGCCGGCGGCAGTGGCTTTTCTAGCCTTAATCGCCCGCTCTCCTCAAGGACGCCC
TGAAGGGCTTGGATCACATCGTGACTGAAAAGCTCCGATGCCGGGCGCAACTGAAGGTCA
ATCCCGGACCGGTGCCGGATGTGCGCCAACAGAAGGGCGGCGTCCTCCACATACTTGAGT
TTCTTTTCGCGCATGCTCCAAAGTTGGTTCAGCTCGCCCAAGCTCAAGACCTTTAGCGCT
GACCTAACATCACGGCTGCTCATCCGGAGGTGGCTCAGCCCTTTTTGCAGGTGTTGACGA
ACCAGGTATTCCTCCAGCTCCGGCGGGTTTCCATCTTCGTTATCGCGAATGGTGAACAGG
CTGCTGAAAGGCTTGTTGAATTGCTCCTTCCACTTCTTCTTTCGCCGCTGAGGCTTCGGC
CGGCTCCGGTTAGCCTTACCGTCGCTTTCCTTGTCCTGATCCTTTTCGTCCATGTCGGTC
AATTGATTGTCTGAGCTTGCCTCAATGGTAAGGGATCCTTGGTGTCCGGGCGCCCTTTCG
ACTGTCGCTTACGGGCTTTCAACCACGCCGCCGCCAGATCGTCCACGTCGGCCTGCAGCG
CGGCCCGCTCCCCGGGCAACCATGCCCTCAGCGTCCCACTTGCCACGCCCGCGTCTCGCT
TCGCCAAACGCCGCCTTGCTTCCAACCACCGGGCTTTCGTTTCCCCCTCACGCGCGGCTT
GGCGCTGGGTTCGCATGCGAACCGCGTTGGGCTTGTCGCTGTATGCGGGGACGTGGTCTT
CGCCTTGGCTGGGCCAGGGTGCTTCGTGCGTGCCCTGTCGCCGCAGTTGGATCTGGCGCA
GGCTTGGATACCGGGCCATCCACCGGTTCTCAAAGGAGCGGTCGGAAGGAGTGTCAGTGC
CCAGAGGCAGGGGGATGACCAAGGCGTGGAGGGCGATCAGTTGCCACACCGCCGATTGAA
AAACATCCTCGGTCAACCGGAAGGCCGCCACCTCGGGGTGTTCCAGCCATTCGCCCCGGT
GCACGTTGCGCAAGAGCGCGGCCAAGTCGTTTCGCGTCAGATGGGCACGCTGGGCCAGTG
GCCAGCCCAGCATCCAGCCGTCCGCATGCCGTTCGGCGTGAACGACGAACCGGGGTTGTT
TCCAGCGCTCTTGAAGCTGGGCAAGGACGGTGGCCGGCTTCGCAAAGCGCCCCACCTCGA
CCAGGTGGTTGTCGGAGCGCTGCAGGACAAACAGCCGGTCGGCCAGCAGGGCATCCAGCA
TGGCTGGGGGCAACCGTTGGCTCAACTCGGGCCAGGCCAACAGGTCTCGGCTGCCGCGTT
CAACGATGCAGCGTTTGCAGGCCATGAGCAGATTTTCGGTGTCCGCCGGGCCGCCCTGGT
TCAACGGAACGAGGGGTGAAAGCCCCCACGAATGGCGATGATCCACGTTCAAAGGGGCGG
TGCAGAAAGCGCACGCGGGGTTCTCAGAGCGGCGGGCCACGTCCAGCGCCCAGCGTGGGG
TGGCAGGCCCACGGGCGGCATGGAAGGCCAGCACGCGGCGGGCAAACGCGTCCACGTCAG
CGGCGGTCATGGGAGCGCTCCTGAAACGAAAGCAGGTGGATCATTGATGGGCCAATGGCG
GTGAATGACGGCCATGGCGCGCACCCTTGTTTGACTAAAACGAAATGGGGCGAGGGCTCC
GCGCTTTCCTTCCAAGGGTTCTTTGGCTACCCACTTGCGATTCGGAAAACACGGTGTCGG
TGTATCCAAGGGCATTGCACACGTTTGACTAAAACCAACGTGGCTTGGGTGTCGTGGGGT
GGTGCGGCGGGTGGGCGAGGGCAACCTGTCCTGGGGATCCGGGGCAATGCGAAAGGGTGG
GCTGAGAAACTTTGCACGGATTCCCGGGGTGGGGCATCGGTGGGCGTGAGGGGGGGAAGA
GCGGGAGCGTAGCGTGAGCATGGCGTGGGCGGCGGTCCTGTGGGGCGAGGGGGCGTAGAC
CACCAATAGCGCAGCTGGGGCAACACGCAAGGGGCCGCCGAAAAGCAACTGCAAGAGCCC
AACGTGGGTAGAAGCATTGTCGGCAGTGGCAGAGAAGCAGGAGCCCGGACGGTTCCCCAG
AGTCGTCATACACATGACGCACTGAAGTGGGAGTGCGTTTTTCGCCCAAGAATCGCTGTA
ACGCCAGCCGAAACCTCAATGCAATCAAGGCCTGACCATGTCACCACCGAATGGAGACAG
TGTCAGTGCTTGTTAGCTCGTTTGGCCCATGTTTTTCAGGCTCCTGACGTGGGGCCTTGC
CAACTCCGAGATTCGCGGTATCGGTGGAGTAATCCCGAAACGGAGTTACTCGACCGATGG
CGTTCGTTCGTCAAAACGTAAACCTCGACCCTCGGCAACTGAAACTTGCTCAGCGGCTTG
CCCGTGAATCGGGCAGTGGGTTCAGCGCTTACATGCGAGAGGCGCTGGAGCGACACAACA
CCGCCACGTCAGTGGTGAGCGTGTTGGAGAACGCCAACGCTCAGCTGGAGCGCCTCATCG
ACGATCTGCGGGAAGAGAACGCGCTGTTTCGCAGTGCGCTCCAGGAAGACCTGCGGCGGC
TGCGAGACGAAACGAAGGCGGATCAGGACAGCGCCATTCAGCGCTACGAAGAAGCGCTTC
GCAAGGTCGTGACGGCGGCCCTCTCGCAACCCTCTCCCAAAGGCTCTGGTGCGGCCAAGG
TGCCCGCAACCGGACCCATGACTGCTCCACGCACCTAACTTTCCCCAACAGCAGGAGATC
CATCCCATGAAACGTTTTTCCGTTCCTCTCACTATCTGCCTGGCGGCGTTCATGCCGCTT
CACGTTTCCGCCCAGGCCGCCCCTGATGCGGTCCATGCCGCGGAGGACGATAGCAAGCCC
AAGGCCGACAAGAAGCGTCTGTTCAAAGCCGGTGGTATCGGTTGCGTGGCCGGCGGAGCC
ATCGCCTTGCTCACGGGCAAGAAAGACAAGGCCTTGGGCGCTTGCGCCGCGGGTGCCGCA
GTGGGCGCTTCGGCGTCTTACGTGACGCAGCAGCGGGAGCACGCCGAGCAGGCCGCCGAC
GCCGCCCGTGCGGCTGGCATGAGGGCCGAAGTGGTGACCAAGACCGAAACCGTGGAGGGC
AAGCAGGAAGCCGTCCTGGATTCGTTGCGCTTGAACTACAACCCCACCGACATGAAGCGT
TTGGACAGCGACACTCGGGCCTTCCTCGACAAGTTCGCGGGTCTGTTGAACAAGTCCAGC
AACGGGTTGACGGTGGTGTTCCAAGGAGCCGACAAGGCCGCCTGCCAAGTGCCCATCGTG
GAGCTGGCCAAGCGTGGCGCGCTGTCCAAGGTCACGGTGGACGACCGCTGCGGCAGCGGT
GAGCCCGTGATCGTCGTTACCCCGGTGCCTGACGTCCGCTGACGCCAATTGCCCGGGTGT
CTTGCGATGCCCGGGCTTCCTTCCCCCATTCCCAGGAGCCCACATGACCCCAGAAGAAAG
AATCCAGCAACGCAAGCGCGAAGAATTGCTGAAGCGTGCCAACGCAACCCCGACCGCTTC
GCCCACGCAGGAAGAGCGGTTGGTTTCCGACGGCATGAAAGAAAACCTGAAAGCTGCCAG
TCACTGGGCCGGGGTGATCAGCAGGCGCACTGCCGAGTTGACCCAGAAGGGCGTTGCTGC
CGCTGCAGAGAAGGCGAAGGAGGTCAAGGCGACCGTAGACGCCAAGCGGGCAAGAAGCGC
AGAGGAAAGAGTTCAGGCAACAGAAGCCGAGTCTGGCCCCACCGTCCAGCCGACCGAAGC
CGAGGTGGCGACAAAGTCTTTGAAGGGAGAGGACGCGGGTTCTCTCGTGGTTGACGGAAT
GGCTCAGGACCTTGTGCTTGTTGATGGGGAGGTGGGGGAGGGCAAAGCACCCTTCGCCGA
AATGGCAGCCGAGGACCTGGTCGATGCGTTGTCCGCCCGGGAGCCAGCGGCAATTGCCGT
CGAAGCCGAAGCGGTTGGCGTGAGCGAAACGAATCTTGAGCCAGGAGTGACGGAACAGCG
GCCTGTCGTGGAAGCCGCCAGATTTGCACCGGAGGCGGACGCCCCTTCGTATCAGCCAGC
AGATGCTGTCAAAGAGCCGCAGGTGACCGATGACGTTTCGACAGGGCAGGGAAAGTTGGC
CGCCACTGCCGCAGAGGAGCTTGGCCCCTCACCCGACGCCCAGGCTCCAGAGGCAGCGCA
AGCGTCACTGCATTCCACGCCCCGCTCTCGTTGGCCCTGGGTCTTGGCCGGCGTAGTGGC
GGTGGCATTGGTCGTGGGGGCGATCTACTTCTTACTTGGGAAGAGCGATCAGGTGCCGCC
GAGCACACCGCAGCCCGTGGCACCGGTCGCCACTCCAGCCGCTCCCGAGCAGTTGCCCGA
GGTAGTGGAAGCCCCCGTGGTTGTGCCTGCTCCAGCAGTGCTTCCAGAGCGGGCCGAGCC
AGAACCTGCGATAGAGAAGCCAGATCCGGTCGCCACTCCCGATGTGAAAGCGTCAGCTCC
GATTGCGACCCAGCCCAAGCCTTCGCCGAAACGTGCAACCGCCCCGTTGCCGAGGAAGGC
ACCCGCACCCGCCGCCGAACCGCGGAACGACTGGCAGCAAAAAGCCAATGCAGACCTGGA
CGCTTGGGCGAAGAAGTCGGGGATCGACTGATCCCCCTTGCGCATCCGCGGATTCGATCT
AGAAAGAAGTGACCTACTCACGAATAAGGGGGAAGCATGTTCAAGTGGCTGTTCACGCAA
TACCGGGAACCCGGAAAACTTCACTTCGGATCAAAGTGGCTGAACCTGCACGGGCGCTTG
TTCCTCGGCAGCCCTGAATCGTTTGGCATGGGCCACCTGAGCGAAGGCGTCCGCCGCACT
TTCTACTACCTACGCGCCGATCGCAGACCGCCGGTCAGAGACGACGCCGCGTATGACGCA
TGGACCAAGGATCGGCTCTACGCGAGCAAGGTTGAGCAGGTCGCAGAGCGCTGGGTGGCC
AAAGCGGGCTTTCTGGCGTGCGCGCCGCTTTGCTTGGTGCTTGCCGTCTTGGCGCATTGG
CTTCGTTGATTTGACAGAGGAGGGAGACAGAGATGGCAGCAATCAGTTTGTTCAACGTGC
TTGACTGGACGAGCGGCCTGGGGCGCAAGTTCCGCCGGAAGAGCGGCGAGCCTTCGAGCG
TGAAGGAAGAAATCATCGTCAAATCCCACGAGGAGTATGAAAACCTCGTGGGGCGCTTTG
ACGTGACCGATCGCGTTCGCAGTCGAGAGCTCGATGTGCCAGAGGCTGACCGGGATTTCG
CGCTGGAGTGCGGCGCGGTCTGGGACGAGAACGCCCAGGTGTTCAAGGTGCCCGACGGAC
GCAACGAGGACGAATTCCAGGAGTGGTGGCCGAAGGTTCCGGAAGATTTGCGGGACACCC
AATCGCGGATCATCACGACGAAGCTTGGACGGCGTGCCGAGGGCTTCCTGCAGGGCAACG
ACATGGGGCAGGGCGGCGACAGCCTGGCCACTCCCTTGATGTATCTTGCCTTCCCCGTGA
TCGGCGTTCTGGCGACCTTCCTAGTGAGCCTCATCGGCTGGGCAGGCTGGGCAGCTCTGT
TGCTGACCATTCCTTACTTCATTGCCCTCAAGCAAGGCGAGGGCATGAAGGAGGCACTGA
AGGCCCTGGTGCTTTTGCAGTGGGTTCCAATGGCGCTTCAGTTCATAGTTGGAGACAGCA
AGGGCGGCACCGAGGTGGCAATGCAAGCCGGCGGCATGGCTGTGTATGCCCAGATGGCCA
AGACCTATCTTTGGTGGGCCCTTGGCTTGGCCTTTGGCTTTGTGGGCATCCTGTTTGTGG
TTTGCTTTGTGTCCGCGGCCTCGCACCCCCACCGGGGCGTCATCGGCGGGACGGCCGCGC
GCTTCATTCAAGCGATGAAGTGGGTGGGGCTCATCTTTGCCACCTTGGTTGTCGCCAAGG
TCCTGCCGTTTGGCTTGGGCGAGGCGGCACCTTACGTGCTGGCGTGCATGTATGCGATGC
AATACGCCGAAGGCAACTTTGTCCAGAACGCCGCCCGGCTCTACCTGCAGAACAACGACA
ACAACCTGGCCACCCAGGGGGCGTTGATCAACTCACACGTCAAGGCCCGTGAACAGCAAG
CCGAGGCGGCCCTGCGGGACAAGACCCCGCTGATCACCATTGGGCGCGCCACGGGACACC
TTTCCGACAAGGGCTATGGCTACTCGCCCGACCTGGGCACCGTGATGATGTTCTCGTGGA
GGGATTGTCAGCAGGGCCTGCTGGTATTCGGAGCCATCGGATCTGGCAAATCCTTCGCCG
CGCTGAGACCCATCGCTCGTCGGTTCCGTAGAGCCGCGTTGGCGATGGCATGTGTGGCGC
CAGGCCACGCAGATGCAAGGGAGCGCTTGAAGCAGCAGAAGCTTGCCGGCGGTGGCGCGC
TCATCGCCGACGGCAAAGACGGGGCGATCATCTCGGACTTGGAGGGATTGTTCGATATCG
TCGTCAAACCCGGGATGCGGGTGGCGCCATACGAAGGGTTGGCGCCAGATCAAATCGTCC
GGGCATTGCGCGGCGCATCGGGTGGGCGCGTGGACGAGAAATCCAAGCTTTGGACGGATG
GTGGCGATGCGTTCCTTTACCACACCGGCATCATTCTTCGTGCGCTAGTGGATCACGAGA
TGGCTTACAGGTCTTGGTGTTCGGCCAAGCTGGAAGGGCTGGAGCGTGCACAGTTGGATG
CGGAGCTTGAGCTGGTCAAACAGCGCAAGCTGGACGAGGACGTGGCCGAGACTGAGGCAT
TGCTCGAGCGGATCGCCGAACAGATCGCCATCCATCGAATCCCTGTGAGCGACGACAGGC
AATGGCAATACACGCCATTCCACCACGCCAAGTTGTTGTCCATTGTGGAACGCGTGATTC
CCGCCAGCCCCGCGCCTCGTGCCAATGCAAAGCTGATGGAGGTGGTGAAATACTTGGGCC
TGGAAGAGGCGGACACGAGCCATGACGAAGAAGGGCGCCTGGCCTACGCGGCCTACCTGC
AACAGCACCGCCTTCGTCAAGAGAGCGCTCCGCAGACCATCCACCCGGATCTCTTCCGTC
CCATGTCTCAGCTGCAGAGCTCGCTGGAATGGGCGTTCCTGGAGATTCCCGCGATGCATC
CGGAACAGAGGCAATCGTTCACGCTCAACTCACGAGGGCTGCTGGAGAAGCTCTTGCGAG
GCGAAAAGCTGCGTGACAGCAAGACGGACATGCCTTGGCATTCGATTGAGACGGGCGAGG
TGGATGTGTCCGACGCGCTCTATGGAGCCATGGTAGGCCTCTTCTTGCCCCCGACCCAAT
TCGGTGAAGCGGGTGAAATGATGATGCGCCTGCTCAAACAGCGGGTCATGAACGGAATCA
AGGCGCGTGGTGCATTCGGCGAAAAGTGGCGCGAAGCGTTGCCTGGGCAAACCGAGGTGA
TGTTGATGATGGACGAGGCCCACCTGTTGTTGACGGCCGATGACATCAACCTGTTCTCCG
TTTCGCGCTCGCTGGGGTTGATGCCCGTGCTTGCAACGCAAGGGTTTGAAAGCTTGGTCA
ACGCCTTTGGGTCAGTCAACGAGGCGGAGCTGATGGCCAACACGATGCAATCGGTGATCG
CGCTGAAGTGCTCGCACAACACCCACGAATACCTGGAAAAGCGGTTCGGACAGGCAACGT
TGACCACGTTCAAACAGCGCACCCGGGGCATCGACTACCAAGGCGGCATGAACAATTGGC
GCCACTCCGTGCTCAACGACCCGGATCATGCCTACGCGTCCGCCTACGACAAGATGCGAA
TGGAAGGGGCCGGGCGGTTGACGGCCTCGCGCATCGACGCCGTGACGGGGCGCCGCTGGC
GGATTGGGTCGGAGGACACGCTGGGCCAAGACGAGATCGCGCGCGACATTGACATGCCCA
CCGGGGGCAAGCGCGAGGTGCAGCCGCTCTTCCTGCAGGAAGAATACTCCGCCCTTCTTG
AGCCCCGTGGTCACGCCATCGTGGCGCTGAACCGTGCCGGCATCAAGCGAATCGACTTGG
CGGAGCTGCTGCCCGATGCGGATTGATGCGGATAGGCAAGGGGGCTCGCCCCCCTTGCCA
AACCCACGGATTGATCAACGATGAACCCATTCACCCCAGCGGAGGAAACAAACATGAGCG
ACACCCCTTCCCAACCCATCGAAGAAATGACCGAGCTGCGAGCACTCCAGGCGCAGCGCA
ACGAGCGGCTTCTGGGCGATCGCCCACCGCCCCAGAAGGACAGCGCGGCACGGGCGGACT
TCGAGCAGAACGTGGCCCAAGACCAAGACGCCATCGAGCAACGCCGACAGCGCGTTCTGG
AGTGGGCAGAGAAGGCCTCGCCCGATCAGATCGCCGCGCTCCAGGCAAAGATCCAGGAGG
CCGACAAAGCCGTTCGTGATGCAAAGCCGGACGACAAGCACGAGCAGGTGGTTCATGCGA
CCGTTGCGCAGTGGCGGCAGCAACGCGGGGCCCAGCGGGAGGAGACCCCTCCCATGTTGA
CCCGTGAGCAGCGGATGGAGAACGGACCTGGGCGCCTGGGATACGCCGATTACGCCCGCA
GTTCGTTGAAGGAGGCGGCTTTCATGAAGGACTACGCTGCCAATTACAATTGGGAGAAGC
ACCAGAAGCAGGCCCAACCGAACGTCTTCCGACAGTAATTTTTCACCGATGTTCAAATCT
GCCCGGTTCTTCGCAGAATCGGGCATTTTTGCGTCTTGACGTCCAGTTTGATGGTGCTTT
ACTGGTTTTGTAAAGAGTAGGTAGACCTACTCATAAAACCAAAAGGAGAGCCGCCATGTC
CACGTTGTTCAATGCCCTCAAAGACTTCGCTTTCGAAAACGCGGTTCCACTGCTGACCGG
CTTGTTCCTGCTGACCGCGGCCTTCGCAGCGGCTGTTCTCGTCTACCCCCCGGCCATTCC
GGTTCTGCTCAAAGTGGTGGCCATGGCGGTGGCGGGCTTTGTGACCATCGGGGTGGTGGT
CCAGAGTTCCTTCCGGTGAGCAGCCGGCGCTGGCTCAAGCTGCGTGCAAGGTGCAGGAAG
CGTTGGCGCCGGTTTGACTGGGATGGGTTTGATTTCTGGTTCTACCCCGCGCTGATTTTC
TACATGTTGGGCTGGATCGTCTTTGGCCCACCCGACAGCGTTTAGCGTTCGGGTCAGTAG
TCCGGTAACGAAGCCGGGGCAGTCTGTAAAACTGCTGGTTCACTCCCCTGCAGGTTCAAG
TCCTGCCTGACCCACCATTTCTGCGTGTTGGCTTGACGGCCAGCGATTCAACGCTACAAC
CATGGGGATGGACACTCAAGAATCCCTGTTGCGCCTTTTGCGTCCCCTGGACCTCCAACG
AGCGGAGGCCTTGGCGGCCGCGCTCGCTCGCGAACCCGGCGCATCCAAAGGCCTTCACGA
TTCGCAAGTGTTGGCGCGCGCCCACGCACTGAGCGTTGCCCCTGTTGAGGGTCGGTTGGG
CGATCTGGTTTGGCAGGTGCGCCAGCGGGAGCACGATGATGCACCCCAAGTGGACCTGCG
CTGGGGCTTGTATCGCCTGGGGTTCGACGCGCCCACGCGGGCCTCCACCCGGGACCTGGT
GCGTGCTTACGGGAGGCGCTTGGCAGACCGTGACGAGCCGATGGTTTACAGCACCTTGGC
AGAGAGGGTGGCTGGGTTGTCCATGGCAGAGCACGCCTCGCTCTTCCAAGGCATGGCGAT
GGCGGTGGAGGAAGCGCGGGCACGGAAGTCCGATGCAAACCGGTTGCGGGAGAACGCACC
GTGGCAGGGCTGGCTCGTGGGGGCGTCCCGGGCGGGCCACGAAGCAGCACTGCTGGCCTG
CATCGGCATGGGAGCGGACGCCCGGCTGCCCGATGCCAGCGGCAACACGCCCCTGCACCA
CGCGGCCCGGTTTGGTCACGCCTCGCTGGTCACGCCTCTGGTTGAAGCGGGCTCCGACGT
GGCGGCCCTCAACGCCCACGGGTGGGCACCGCTCCACCTTGCCGCCCTTCACAAGCACGC
CCGGGCCTGCCTCCACCTGATGGCCCACGGCGCCAATCCAGAGCAGCCAGGGTGGCGAGG
GCGGCCCCCGACGCGCATGCACCGACATGAGCAAACCCAAGCCCTTTGATGCCCTGGGCG
ACGTGCCCGGCAGCGTTGCGCCTTCCCAGCCGGTCCGATACTGGCACCGCGCCGTTCTTG
CCGGTGCATTCGTTTTTGGCTTGGCCTACGTGGGGAGCATGGGCGTTGCCTGGCTCTTGC
CGAATCCCGATGGCTCGCTCATCCGTTTTGCCGATGCCTTAAAAGGCGGACTGGTGACCG
CCTACCACTTCCTGACCGTCGGCATCTCGGCTCGGGCTCCGGCACGGGAGTTCATCGAAC
TGGTGTCCTACCACCACCCAGTGGCGACGTGGTCCCGGATCGGGGTGTCGCTTCTGCTGG
CGGTGGGCCTTGGCCTTCGCATGTTCCTCAAGGCAGCTGAGCCGGTGAGCAACACTTGGC
ACCTGTCCGGACCGCGGCTATTGGAAGGAAAGGAGGCCGTGGACGAAGCCCGGCACCGCT
CGATAGCCCCTAAAGACGCCGAGGCGGATCCCTTCGCCCTGTCCCTCCACCCCGATCTGT
TGCTGTCAAAAAAGCACTGGGCGCGCCACGTCTTGATCACCGGTTCGGTGGGGTCGGGCA
AGAGTGTCATCCTCAAGCACATCCTGGAACAGCTAACGCGACTGAAGAGCGCAAAGTTGT
TCCTTTACGACATCAAAGGCGACTTCACGTCGATCTTTAAAAGGCCCATCATCGTGTCGC
CCTTCGATGCGCGCTCCCACGTGTGGGACGTCGCCGCCGACGTGCGGACCCCGACCCAGG
CGGCGGCGTTTGCTGCCTCGATCATCCCGGAGGGCGACGGGAACGCCAAGTTCTGGACGA
TGGCCGCGCAAGACCTGTTGATCGGGTGCGTGCGCGAACTCCAGAACACCCGGCCTGGCC
AGTGGGGGTGGCCCGATCTGGCGGCCTTGGTGCGCCGCCCGGCTGCAGAGATGGCCGCAG
GCATGCGCCCGCATTACCCCCGCGGCGCCGCACTGGTGCGTGATCCGGAGAGCCAAACCA
CGTCCAGCGTGCTGTCTTCCCTCGGGGGCTTCACCCGCCTCATCGACGACCTGGCCACCG
CATGGCCCAAGGTTGGCAAGCGCCGTTTCTCGATGACCGAGTGGATACGGGACGACTACA
CCGGGCGCAAGCAGGTCATCGTTCAATCCGGACCCGACCCAACCCTGACGAAGGCCTACA
TCGCCGCCATGATCAACGTGGCCGTGCCAGATCTCATTGGGCCAGGTTTGCCGGACAACG
AGGGCGGGCGTGGGCTCTACTTCGTGTTCGACGAGCTGACCAGCGCCGGGCGCTTGAACA
TCGATCCCTTGTTGGCGTTGGGACGCAGCAAAGGCGTGGTGGCCATCATGGCGGTCCAGG
ATCACTCCCAGATTGAGTTGGTTTATGGGGACAAGACCGCCCAGGCCTTCTCATCGCTGG
TGGGCACCCACGTGGTGTGCCAAGTGCAGATGGGGGCGACCCGGGACAAGCTGGCCAGCC
AGCTCGGCAAGCGGAGAATCGCCTGGCGTGGGCACGAAGACAAGGCCCAGATTCACGAAG
AGAGCCGCGCGTTGGTTTCCAGCGGTGAGCTCACCGACCGGTTGGGTTTCCGCAAAGGCA
ATCGCTACGGTTCCGAGAAGTGGGGCATCGAGGCGATCGTCCAAATGGGCGGGGACGTGC
TGTTGCTGACGTGGCCCGGCAGGAGCCATCCAACGGTTCGCGAAGGGCAGGTGGCCGCCG
CGTGGACCACCAAGCCGGCCGGTGTGGTGGGAGAAGCTGAATTGCCCCCTTTGACCGGTG
ACGCGTTGGCCTTCCCAACCACCGCAGAAGGCATCGACACGGTCCAGCGGGTGCTGACCA
TGACACCCGAGGAAATCGACGCGCTTTTCAAGCGGTGATCGGCCTTGCCAACTCTCCGTT
TTCTGGGACCTTGGAACAGTCAACGTTCTTTAAGGGAGCCCCATGATCAATTGCACCCGC
ATCGATGCCCGCGGCCACAACAAGAACAACGGAAACATGTTCGACTACATGCTGGCCACC
GAGCGCCTGGCCATCGACAGCGCCGTGGCCTATTACGCCGGCAGCGGTCCCGATCCGCGG
CAGACGCTCAATTGGGGCGGCAAGCTCGCCGCCGAACTCGACCTGGAAGATCAACCGGTC
ACCCGAAGGGTGATGGAGTTGCTGGGCAAGGGCTTTTCACCCACCGGAAGGCCGTTGTGC
AAAAACGCGGGAGAGGAGCCCCAATTGGTCATCAAGACGGATCGCATGGGCAACGTGCGA
CTGGACGACGATGGCAAGCCAATGGAGAAGTGGGAGGGCGGCCATCGGGTCGGGTTTGAT
CTGACCATCTCCGCCCCGGGGGACGTGAGCGTGGCGTTTGCGCTGGCGGATGATCGCGAG
AAGCTGGCCATCCTGGAGGCCCACCGCCAGGCCTGCGCCGTGGCCATGCGCTACATCGAA
AGCAAAGTGGAGACCCGGCGCGGACAAGGAGGCGTAGACGTTATAGGCACGGCGGGATTG
GTATGGACAGCCGCCGATCATGTCAGCAACCGGAACGTGGAACCCGACCTGCACACCCAT
CACCTGGTCTACGGGATCTCGATGGGCGAGGACGGTCAGTGGGGCACCTTCGACGCCATC
GAAATCTACCGTCACCGGCACGCCGCGGATCACCTTTACAAAGTCGAGCTCTACGCCGCG
ATGAAAGCGCTGGGCTATGGGATTCAGCGGGAACGCGAGGTGGACGTGATGGGGCACGAA
ACGGGCCAGACTCTCACCACGATTGCCGGCATCGACCGGGAGCTGGTGCTTCAGACGAAG
ACCCGCCGCCAAGAAATCCTGGACTACGTCAAGGAACACCCCAACGCCAGCCACGACGAG
GCCTGCAAGGCCACCCGCAAAAAAAAGGAAGAACCGCCCTTCGAGCAGGTCGTCAAGGAC
TGGCAGCAAACCTTCGCCAACATCGCTAAAGAGCACCCGGAGCTGGTTCCCACCACCCAG
TCGCTCAAGCAGACGAAAGGCCAACACCTGGACCCGCATACGTTTGACGAGGTTTTGCAG
CGCATGCACGAAAACGAGGCGATGTTCTGCGAGCATGACCTGGTCCGGGAGTTGGGGATG
GAGTTCGCAGGACAAAAAAATTCAGAAGAAATCCTCAGGATGGTGAATGAGTTCACCGAG
CAGGACGATCTGGTGCGCGTGAAAGCCGAATACCTCCACGAAGACGACCGGGGCGTTCGG
TTGGCGCGCAAGCACCGGGAGGATCGCTTCTGCGCCACCTGGATGGTCGAATGGGAGGCC
GAGATCATCCGCCGCTCGAAAGAGCGGGAGAACGAGACGGACCTCAAGCTGTTCCGCTCC
ACCGTGGATCGGGAGATCGCCGCTTACGAGAAGCGCAAGGGCTTTACCCTCACAGAGGAG
CAGAAAGCCGCCATCGGTCACCTCACCTACGGCACGGCCGGTGTGGGGGTCATGTCGGGG
TTGGCCGGCACCGGCAAGACCACCGTGGCCGAGGTCTACAAACAGTGCTTCGAAGCCGAA
GGAAAGCAGTTGATGGGCTTGGCCGTGTCGGGTAAAGCCGCGGCCAAGCTAGAAGAAGAG
TCCGGAATGCCCTGCATGTCGGTTGCAAAGTTCTTTTCCCAGCTCCGGCAGGGCAAGGTT
GCTCTGACGAAGAACGTTGTGGTGGTGCTCGATGAAGCCGGCATGGTGGCCACCGATGAC
ACCTTGAAGCTCATGACCTACTGCCAGGGGGTGGGCGCCAAGCTTGTCATGCAGGGAGAC
AGTGACCAGCTTCAGCCCATCGCTGCGGGCAACGGCTTTGAGCTGGCGAAGATGGCCTTG
GGGGACAAGAAACTGACCGAAATCCGCCGGCAGAGGAACGCTGATGACCTGGTCACCGCC
AACAGCTTCTACGAGCGGGATGACGAGGGAGAGGTCAAGGACATGCGCCGCGGACACCGC
AGCCGCAAAGGCACATTCGATATGGGCGAAGATATCCTGAACAACCTCAAGCAACGCAAC
TGCATCGACGACTTTGGCACGGAAAGCCAGGCCATCAAAGCGTTGGTGGAGGATTACTTG
AAAGACAGGACGCCCATGGACGAGAAGCTGGTCTTGGCCCACACGCGCTCTGAAGTCAAA
GCGCTTACCACGGGCATCCGAACGGGGCTCCAGGAGCAAGGCGTGCTGGACAAAGAGGAG
TTCACCTTCCGATCGATCGTGAAAGGCCAATGGGAAGACCTGACGCTCTCCCGCCGCGAC
CGTGTGATGTTCACGGCGACCAACAACGACTTGGGTGTCATCAACGGCACCGAGGGCACG
GTGGAGAGTATTCGGAAGGACAAATCCGGTGGCTACGACCTGGTGGTGCGCATCGACTCT
TCGAACCCGAATGAAGAAGGACGCATCCTGGAGTTCAACACCAGCGAGCACAACGCCTTG
GCCCACCGGTATGCCATGACCGTTCACAAGGCGCAGGGGCAGGGGAAATCCGAGGTTTAC
CACTTGGCCACGAACATGGGAATGCTCGACCAGCAGTCGGCGTTGGTGGCGTTCACTCGC
CTCACCAAAGGCAGCTACCGCATGTTTACGACCGACGAGATGATGGATCGCATGGCCGAG
CGGCTGGGCACCGAACGGCACAAGGAAATGGCGCTGAGCGTGGGACTGTCCAGCAAGCAG
GCGGACCCGGTGCGCAACCTGGTCCAAGAAGTGGAAGCGCTGCTGGCCGGGTTGAAATCC
GAAACCGAGGTGCCAATCTCGAACGCGGAACGGCGCGAGATGAGGCTTACCCGGTGACGC
ATCGGGCCAGCGCCAACACGCTGATCACCACCACTACCCATGGCCACCACCCCACGCGTT
CGGAGGGGGCTTTCACCGGTGTTCCCAGCTGCCACCGCCGTTGGTGGGCCAACCCGCGCA
CGTGGGCCGTGGCCCGCCGGTGCGGGTTGGCCCACCAACGGCGGTGGCTTGGCGTAGATG
CGCCATCCCTCCCGGGAGGCCTTCACCCGCCACGCCTGCTCATACGCCTCGGTTTCCGCC
CGGGTGGCTGTCACCACCTCCAGCGCATGGAACCGGAAGGGACGGTGCCAGCCGCCTTTG
GGGGAGCGGTGCTGCTTCTCCCGCTGCTGCGGGTTCGAGCTTTGGCCGATGTAACAGCCC
CCGTCGTCGAACAGCAGGGCGTAAAGGGTGCGGGGCAGGGCGTGATACTTCTCGCTGCGT
CCCAGGTTGTGGCGATGGGTCATGGTCTCTCCGTGAGTAAAACGACCCACTCACGAATAG
ATCAGAATTTGAAGTTGGCAAGCCTGCTGCGAAGGACGTTAGAGGCCACGCGTCGCTTGC
GTGTAATCTCTTCGCAGTTCATGGCAAGCATGGGGCTGGCAAGTGACCTTTAAGTTTCCG
GTTGGACCATCCAAGGGACGTTGCAACATATGCGGGCTGGAAACCGACCTGACCGAAAAT
CACGTGCCACCCAAGGCGTGGGCTCAAGGCATCGCTCTGAGGGTGTCCAGCGTCGCCGAT
GCAATCAGTGGAGAGAAGAAGCCGCGGTCGCACAAGATGCCCAATGGCGTTTGCTTCAGG
AGCATCTGCCGGACCTGCAACGGCTCGGTGCTTTCTCGATACGACAAGGCGCTTGTATCG
ATGAGCCGGCAGGTGACGGAGATCTTGCGTGATCGAAGCAAGGTCACCTACTACCAGAGC
ATCCGCATCCAGCCGCAGCTTGTGGCAAGGGGAGTTCTGGGCCACATGTCATCGGTGGGC
TTGAATCGCTACGACGAACGCCACAGCCAGCACCTGTTCGATGACCGGTCAGATCTTCTA
CGCCAGGTTCGGCTTCACTACTGGGTGTATCCCTACAGCGGGAGAACGGTTCTTCGCGAC
TTCGGGCTGGGCATCTTGGGCGGGAAAGGCAGTTCGGCGATCTATGTCCTGAAGGCCTAT
CCGCTGGCCTTTGCAATGGTCTGGAACAGGGACTTTCAGTTCGAAGACCGGCAGCCGCAG
AGCTTTGACCCGTTCGCTGGGTTCGAGCCAGACCAAGAGGCGAACCTCCCGCTGGAGTTC
GTGGGCCTGCCGGGACAGGTTTGGCCAGAGCACGTCCAGGGGAATACGTTCGCGGTCCTT
CATTCCGATGGTGCGTTCGTGGCAACGGAGAAAGGACGGGGCTAGGTTTGGGTGGTTTCG
GCTCTTCTGGAGCGGAGGGGCTGGCGATAGCAGCAGCGTTCCAAAGAAAAAGCCCGGGCT
GGGCCCGGGCTTTTCATATCGGTCAACGGGGAGCGTGGCTCAACGCGCGTTCACCGGGTG
TGCGGTGGGCAGCTGGCTAGCCGCTACCGCAATGGTCGTCTGATACACCACTTCGTGTGC
CACGCCGATAGCGACACCAAGCGGATGCTTCTTTAAGCGATAAATCGTGCTCTTGAAGCT
TTCAATTGCCTTGCTTACAACATTCTTCTTTTTCATTTTTGGTTCCTTGTAATTTTTTTT
ATCAACACATTTGACTTCTTCCTTTGCCTTTAGGTTAACCACCCATCGTCTGAGGGCTTT
CAGAGCGATGGCAAACGACGTTACGACCATTGCGACAACCCAGGACTTGCACCCGGAACT
GTCCACAAATTCGGATGAGGCGATTATACGGCGAAAGAGGAAGATTTTCAACGAAAACAA
TTGTATTTGAATTGTTTTTGTGCTTGGAGTTCGCGAACAAGGGCCCCGAAGGGCCCTTGC
CGAGATACGATCACCTCCTTTTCGCCGCTGAGATTCGTTACCAACCGATGGCCCAGGCTG
CGCCCACGGCCGTGTCCTGTCCGCTGCGGGAAACCCCGATCGAGAAAGCCGATGGGGATC
CGCGTGGGGTGGTCACGTCGCGGGTGTAGCCGATGGAAATGGCGGCTTGGCCGCTGCAGC
CACCGACGCCCACGGCCAGGCGGTTGCGGTTCTCCCCATGGATGGCCGACGTTGAGGTGG
CCATCTGGGCGTTGGCTTGGGCCATGGCGCAGACACCGCTCACCCGCTTGTCGAGCTGGC
GGAAACGGCGGTCCGTCAGGTTCCAGCGGTCGTCTTGCTGCCGCTGGTAGTCCCACAATT
GGCCACCGTTGATCGCGTCCGTGGACCCAGGAGCGATCGCCCCTGCAGCCACCCCAGTTA
CCCGCTGGTTGCCGGCGTTGATCCCGGATCGGGTGACCGATGGGCCGCCTTGGACAGTGA
AGCCGTCGCTGTTGTGGATGGCCTTGGCCACTTGGACCGAGCCCTGCTCGGAAAGCTCAA
TGGTGTCTTTCAAGGCAACGGTTTGGGTGCCGTCCCCGTTGTCCGTGACCTCGATGTTGG
CCCCGGCCACCGCAGAGCTGCCACCGCCATCCTTGCCGTCCTCTCCATCTTGTCCAGCCG
GACCTTGGGGGCCTGCTGGCCCTGGTGTTCCGCTTTGTCCGTCCGATCCTGCCGGGCCTG
GCTCGCCTTTATCTCCCTTCAGCGACGCCAACCATTCGCGCTCATTGCCCTGGTAGCCAT
TGTTCACGGCCACTTGGTAGGCACTGGCACCATCGGAGCCTGCTGGACCTTGGCCGCCGC
CGGGGTTGTTCTCAATGGTGTGAAGTCGTCCGTCGATGTCGTAGAGCGCGTCAGCAACCG
TGTGGTAAGTGTTGCCGCTCTGCATAACATACGTCGGAGCGATGAATTGTCCATTGACGT
AACGTGCACCGGCCCCCAGTGCACCAGCAATAGGATTTAATTGCCCGACTGTCGCAGCGT
CTGTGTCGTAGAGGCCGTCGGCCACGTTGGACACACGGCGCTTAAGCGTAGCGTTACCCA
CGGAGACGGTGTTGGCTTCGCGGCCGCAGTCGCTGGTAGCGCCGAGGGCTACGCAGCCAT
CAGCGTCGGCGTTGGTGAAGGCTCCCAGCGCGGTTGTCGCGGCCTTGGCCCCCAAATGAT
TGGAATTGAGAGCTCGGCCGCCATCGCCCACTACCACAGTGCCTGCGCCAGTAGCTCGAA
TGTTCTTGCCTACGCCAACCCCTCCTTCATTGCTATTGGAGGGGTTGCCGTTGACTTGGC
TGTTGCTGCCAATGATGGTTGCGTTGTCTCCGTTGCTGTTGTGGCCAACGACGACCGTGC
CGCTCACCGCGCCAGCAGGCGCGAACGCGTCGTTTCCAATAACAATGACGCCGCCGGCGA
GGGCTCGAACCCGAGTTCCGAAGCCAATCGAACCAGTTCCAACGACACTGTCCGCTCCCA
CTGCGATGCAGTCGCCGAATGCTGCATTGGGACTTCCAGCGAGGGAGCCCTTTCCCACTG
CGACGCAATTGTTGTAGGCGGTCGAGTCGTCACCGGCGGAGGTGCCTTCAGAGTCTGTGG
CAGTGGCGTTGTTGCCAACTTGGGTTTGAGCATTTGCTAAACCCGCTACAAGGACTGCCA
ACCAAGCGCAGTGGATGAGGGAGCGTTTCATAGGGTGGCCTCCTGGCTCTGAATTGAGTG
AGTGTGTGCACTCACGAATAGATCAGATCCTGGAATGCGCAAGCCCCCCCAACGAAACTT
CCCGGCGCAACGGCAGGAGGACCGTTGAGCCGGGAAGCGGTGGGGCCGACTTTTCCCCAC
CCCTGTTCTTCTACGTCAGGGAAAAGATTCCGCAAGCCCCCTTGCGCGTTTTCGATTCTC
CGCTTGCATGGATGTATCGCTCATGTGAGTAAGGAGGCCTACTCATGTTTCAACGCTTGT
TGCTCGCGCTCGCATTGGTCAGCGCCCCCATCTTGGTCCACGCTCACGTGCCAGCCACCG
ATTCCGTTGAGGTCCACGGGAAGAAGCCAGGGTTTTTCAAACGCCTGTTCCACCGCCACA
AGGACGCCCCGCAGTGGGACGGTGTCCAGCCCGAGCTTCGCTCAACACTGGAACGGATCG
CTTTGCAAATGAAGGGCGAGGGCTACGACCTGCGCCTGATGGAGGGTTACCGCTCTGAAC
AGCGCCAGGCTGCGTTGCTCGCCAGCCAGAAGGGCGTGACCCAAGTAGGGCCTGGCAGCA
GCTGCCACAACCACGGCTGGGCGGCGGATATGGTCATCTACAAGCGCGGGCGCCCTTCTT
GGGACCTGAGGGACGAGCAGGTGCGGCAGGGCTACCAGCGCTTCGGTGAGCTGGCCCAGC
AGGCGGGTTTGAGGTGGGGTGGCGCTTGGAAGAGATTCCAGGACATGCCCCACGTCGAGA
TGCGCAGCGAGTGCCTGGTGGCGATCCGGTCCTACCGCGCCGGCCAGCCCATGTTGGTGG
CCGAGGTGGTGCCCGAACCGGTGGTCCCCTTGGCGCCGATGTGGCCCGGGCTGATGCCGC
TGGCGATCACGCCGGCCACGCCCTGCGAGGGCTGGATGTGCGCCCGGCGGTGGGACTGGA
GCCTGTCCGTGGCGAGCGCCCCGATGGGGGGATTGGTGGGCGTGCAAAGCACGCGGTCGG
AAGCGTCGTTTCAGTGCCCGGCAAGCGACGTTTTTTGGCCGTCATAGCGCATGAGTGGCT
TCCTCCGCTCATGGCTCCGAGGCTGCCGCAGTCGGCATTAGGGGCTGCGCAAAAAGTCTT
TCAATAGGGGGTTGCGTAGGTCGCCAAAGGGTAGCCAAATCCACGAACGATCCGATGAGG
CTCTGGCAATCTGTTGTAAATCAATAAATTGATTCTGCCAAAGAGTCGCACGCCGCTACT
GCTTCATCAGCGGGGTGTGCTCGGCGGACTTGTCTTTGGACATGGGACTCGTGGATCAGG
GCGTCCGGCCGCGCCGGGCGGCAGCGGCAGCGGAGCGGGTACAGGGCCGTCCATGGTAAC
TGCTGGGGCCGGTGGGCGCCGCTGCGGTTGGTGGGCATTGCCCGTGCGGGGCACACAGTC
AGGCCGGAACCAGGGTGATCTGCCGGTGGCTTGCGAAGATCTCCATTACGATCTCGAAGT
AGGTCTGGCCCAGGCCTCGTTGCAGGGCGTCCAGCTGGAGCGCAATGGTCCGCGTATTGA
AGGTGCCCGGGGCTTCCAGCTTGGACTGGAGCCACTGACATGTGGTAGTTCGTCCCAGTG
CGGCGCGGCTGTGCTCGATATCACCCCAGATCACCGTGGCCCGGTCGTGGCCGGCCAACA
CCCCATAGCCGCCATGCAGCAGGTCATCCAGGGCGTCCAGGCTTGGCCCGAGCTGCCAGT
TCTCGCCGGCCATGAACACGCGGTTGATCTCCGCGTACAGGCTGGGGATGTCATTGATGG
CGGCGCCTTCAATCTGTAGGACGATGGTCATGCGGCGACTGTAGCGTCAGCAGGCGAAAG
CTGGCGTGCTGTAGGACCAGGGTTCGCACCATGGCCCGAACGCGCAGCGTCCCGGGCGTT
TGCGGTGTGTTGCCCCGCAGTCGACTGAATTTGCAATCTTTCCTATAGAAGTTTCTGAGG
CGGCCGATACCCTTTGCGCCTTTCTGCGCTTCGCGTAGCGGCGTGCTGTCGCCTGTGCGT
CGGCAGACCCGAATCAAGCCGGCACGTCGATGCATTGTCCTTTTCCGGACAGAGCGCCTG
ACGGCCTGCATCAATATCAGGAAAACACTGTGCGGTCAGGGAAGAAGCAGGCACGACAGG
CGTGCCGTGGTGGTGGGTGGGTGGTGTTGCTTGGCATGACCTTCGGTGTTGCCGCCCAGC
AGACCGGTGATCCAGCCGCGCAGGAACTGCTGAGGCAAAAGGAACGCGAACGCGTGCTGC
GCGAGCAGCAGGAACAACGCCCCGACGTCCGCCTGGAGCAGAACGCGCAGAAGGAGGGCG
ACCGCCTGCCGGCGCAGGAGCGCCCCTGCGTGCGCATCGATCGCATCGTGCTGGAAGGCG
AGGACAGCCAGCGCTTCGGCTGGGCACTGGCGGCTGCCGACCCGGTCGACGATCCGGCCA
CAGGCCGTTGCCTGGGGACCGAAGGCATCAACGTGGTGATGAAGCGCGTGCAGAACGCGA
TCATCGCCCGCGGCTATGTCACCACGCGGGTGCTGTCGGCACCGCAGGACCTCAACCAGG
GCACGCTGACGTTGTCGGTGGTGCCAGGCCGGTTCCGCGAGGCCGTGTTCTCCGACCCGC
AGGGACGGCATCCGGCCCTCGCCAATGCACTGCCGATCCGCAGCGGCGGCCTGCTCAACC
TGCGCGACATCGAGCAAGGGGCTGGAGAACCTGCAGCGCGTGCCCACCGTCAGCGCCGAC
ATCAAGATCGCGCCGGCCGACGGCGAGGGCGCGGCGCCAGGCCAGAGCGACCTGCAGATC
GACTGGACGCAGCGCTCACCGGTGCGCGCCAGCGTCACCCTGGACGATGCCGGCAGCCGC
GGCACCGGCAAGCTGCAGGCCAATGCCACGCTGTCATTGGACAATCCGCTGGGCCTGAAC
GAGCTGTTCTACATCAGCGCCGGCCGTGGCGTGTTCAATGGCCGAGGCAAGGACACCAAC
AGCTGGACCGCGCACTACGACGTGCCCTACGGGTATTGGCTGTTCGGTGCCACCGCCAGC
GCTTTCGACTACAGCCAGAACGTGGTGGGTGCCTTTGAAAGCTATGACTACAGCGGCCGC
AGCCAAAACGCCGAAGCGCGGGTAGACCGGCTGTTGCTGCGCAATGCCAAGGTCAAGTTC
AGCGCCTACGCGCGCGGCTGGCAGCGAGAGTCGAAGAACTACATCGACGATACCGAGATC
GAAGTACAGCGCCGCCGCACCGCGGGCTGGGAACTGGGCCTGACCCACAAGCAGTTCATC
GGCAACGCCACGCTCGATGCCAGCGTGGCCTACCGGCGTGGCACGGGGGCCTTCCACGCC
TTGCGCTCGCCAGAAGAGATGGCGCAGCAGTGGGATCCGACGCTGCCGCTGGAAGGGACC
TCGCGGATGAAGCTGATCACCGCCGACGCGCAGTTCAGCGTGCCGTTCCAGCTGGGCAGG
CAGCGCCTGCGCTACACCGCCGCATGGCGGGCGCAGTGGAACCGCACGCCGCTCTCGCCA
CAGGACCGCTTCGCCATCGGCGGCCGCTATACCGTGCGCGGTTTCGATGGTGAAAGCTCG
CTCAGCGGTGAGCGCGGCTGGTCGCTGCGCAACGATCTTTCGCTGGGCATCGGCGGTGGC
CAGGAGTTCTACGTCGCCGCCGACTACGGCCGCATCGGCGGCCCATCCGCGCAGTGGCAG
TCCGGCCGTGACCTGGCGGGCATGGCGCTGGGCCTGCGCGGCGGCTGGCAGCAGCTTTCC
TGGGATGGCTTCGTCGGTTCGGCACTGCACAAGCCCGCCCATTTCCCCACCGACTACACC
ACATTCGGCTTCAGCCTGGCCTGGCGCTACTGATCTGCCACAAGGACACGTGACATGAAC
ACTATCTATCGTCTGGTTTTCAACCGCGCGCTGCGCGTCTGGCAGGTGGCGTCGGAGCTG
GTGAAGGGTGGCGGTGGCCTGGTCGGCCATGTGCCGGGCCGGCAGAGCGCCGCGCTGTCG
CCGCTGGGCTTCGCACTGATGTGCTCACTGGGCTGGGTCAGCATGGTAACCCCTGCACTG
GCGCAGTCCGATGCGCGCATCATTTCCGATCCCAATGCGCCGGGCCGTGAACGGCCGACG
ATGGTGACGGCCCCCAATGGTGTGCCGATGGTGAACATCACCACGCCGTCGGCGGCGGGT
GTGTCGCGCAACCGCTATTCGCAGTTCGATGTCGGACGCGAGGGCGTCATCCTCAACAAC
GCCCGCGGCCAGGTGCAGACGCAGCTGGGGGGCTGGGTGCAGGGCAATCCGTGGCTTGCC
ACCGGCAGTGCGCGGGTCATCCTCAATGAAGTGAACGGTCCGGCCAGCCGGCTCAACGGC
TACGTGGAAGTGGCCGGGCAGCGCGCCGAGGTGATCATCGCCAACCCGGCCGGCATCCAG
GTCAACGGCGGCGGCTTCCTCAACGCCAGCCGCGTGACCCTGACCACCGGCACGCCGATG
TTCACGGGTGCTGGGGCACTGGAGGGCTACCGCGTCACCGGTGGTGCGATCCAGATCGAT
GGAGAGGGTCTGGACACCAGCCGCGCTGACTACACCGACCTGATCACCCGGTCACTGAAG
GTCAACGCCGGCATCTGGGCCAACCAGTTGCAGGCCACGCTGGGCAACACCGTGGTCAAT
GCCGACCACAGCCAGGCCAGCCTGATCCCGGCCAACGGCGAGGCACCGACCTTCGCGCTG
GACGTGGGCGCTCTCGGCGGCATGTTCGCCAACAAGATCTGGCTGGTCGGCAACGAGCAC
GGTGTGGGCGTGCGCAATGCCGGCAGCATCGGCGCGCAGGTCGGTGAGCTGGTGGTGACG
GTGGACGGCCGCCTGGAAAACACCGGCGCACTGCAGTCGCTGCAGAACGTGCGCTTGCAG
GTGCACGGTGATCTTGCAAATGCCGGCACCATCGCCGCCACGCGCGAGGTTGCGATCACC
ACCGGCGGCACGCTGGACAACAGCGGCGGCAAGCTCAACGCACAGCGCCTGCAGGTCGAG
GCGCAGGGCCTGCGCAACCATGGCGGCACCATTGAACAGACTGGTGTGCAGGCGCTGGCG
CTCAAGGCCGAAGCGGCCCGCAACCGCAGCAACGGTCTGCTGGGTGCGCTGGATGCCGTC
GCGTCCGGTGGCAACGGCGGTGGCCCAGGGGGCGGCACGTCGCCGGGCAGCGGCGGAGGA
ACGCCGGGAACCGGCGGCGGCTCGACCGGCACGCCGACCTCGCCAGTGGTACCGATGGCC
GAGGGCCTGATCGCCATCGCCGGCATGCTGGACAATGACGGCGGCAGCATCGCCAATGGT
GGTGCGGTATCGCTCGTCGCACGTGCCGGACTCGACAACAGCGGCGGTCGCCTGGGAGTG
AGCGCGCTGCAGGCTGGGGGCGAGCTGCGCAATGATGGCGGCACGCTGCAGGTGCATGGC
GATGCCGCGTTGCATGTGGGCCTGTTGTCGAACCAGAAGGGTGCGCTGAGCGTAGCCGGC
GGCCTGCGGCTGGATGCGCAGTCGCTCGACAACCGCGGGGGTGAACTGCGGCACGCCGGC
AAGGCGGCATCGTCGTGGACGGTGCAGGGTCTGTTCAACAATGACGGCGGCCTGCTGGCC
ACCAACGCCGCGCAGTTGGCGCTGCAAGCAGGCCAGGTCGGCAATGCCGATGGCCGCATT
GAACATGCCGGTGAGGGTGGCCTCACGCTGGACACGGGTGACTGGGCTGGTCCCGGTGGA
CGGCTGAGCACGGTGGGGCGCCTGCACTGGACGACTGGCAGCGCCGACCTGCGCAACGGT
GCGCTCAGTGCGGCGGGATTCGACATCGTGGCTGGCATGCTGGACAACCGCGGCGGCAGC
CTGCTGTCGCTCGGAACCGGTGCCAGTTCGGTGAAGGCGTCGAACCTGGACAACGGCGCA
GGTGGCACGTTGGCCGGCAACGGCGACCTGATAGTGGCCGCGACCACGCTGGACAACAGC
AAGGGCCTGGTGCAGCAGGCTGGCACTGGGAGCTTGAACGTGCAGGCCGATACGCTGCAT
GGCAGCGAGGGGCGCCTGCTCAGCAACGGTGCACTGGTGCTGTCCGGCGGCGAGCTGGAT
GTGAGCGGCGGTACGACGTCGGCGCAGAGTGTGCAGATCCACGCCGATGTGCTGCGCAAC
CGCCAGGGCCAGATCGTCTCGCAGGGTATCTCGGAGCTGGCACTGGACGTGCGCGAGGCG
CTCGACAACCAGGGCGGCCAGATCGTCGGCAACGGCGGCCTGCGCATCGACGCCGGTCGC
ATCGACAACCAGAAGGGCACGCTGCAGTCGGCCGGAACGCAGGGCGTGGCGCTGACGGTG
CGCGACACGCTGGATAACAGCGGCGGCGGCATCTCCGGCAATGGCCAGGTGCAGCTGCAG
GTTGGCAGCCTGGTCAACCAGGGCGGCAAGGTGCTGGCGGCAGGCAGCGGCGCGCTGCAG
GTGCAGGCCCGAGAGCGCTTGGACAACAGCAACGGCGGCCGCCTGGCCGGTACCGGTGAT
CTGCGGCTGCAGGCGGCAAGCCTGGACAACCGCAGCGGTGCAATCGAACACGCCGGCGAC
GGTACGTTGCAGATCCGCGCCGACAGCCTGCAGGGTGCGGGCGGCCGCGTCCTCAGCCAG
TCGGCGCTGGAACTTGAGGGCGGCGACCTGCTGCTGGGGGCCGGCAGCACTACCCAGGCA
GAGCGCATTGCCATCGATGCGCAGCGCTTGGACAACACCGGCGGCAACCTCAGCGCGACC
GGCAACGACGCGCTGCGGCTGCACGTGGCGCAGGGCGTGGACAACAGTGGCGGCACGATC
GCCGGCAACGGGGCACTGGATGTGCAGGCCGGTGAACTGATCAACCGCACGGGCACGCTC
AGCGGCGCCGGAACGGCCGACAGCACGTTGCAGATCGTCGGTGCGCTGGACAATCACGAA
GGCACGATCGCCAGCAACGCCAACCGCCTGACGATCGCCGCCGCACGGCTGGACAACAGT
GGCGGCAGTATCCGCCAGGCCGGCAACCAGGGCCTGGACATCACCACCGGCCGCCTGGAC
GGCAGCAAGGGCACGCTGGTCTCCTCGGCCACACTGACCTTGCGCGCCGACGACATGGAT
CATCGTGACGCGACGCTGGGCGCCGATCGCCTCGACCTGGAGGCCACCACGCTCGACAAC
GCCGGTGGCCGCATTATTGCCAGCGGCGAAGGCGCCAGTCGCGTCAAGGCGACGGCGCTG
GGCAATGCCGGTGGCACGCTGGCCAGCAATGGCGACCTGACCCTGCTGGCCCGGACGCTG
GACAACAGTGCAGGCAGGATCCAGCACGCCGGCAGTGGCCAGCTGCAGGTCTCGGCGCAG
GCCCTGCTGGGCAAGGGCGGCAGCATGCTCAGCAACGGCAGCTTCGTGCTGGATGGCGCC
TCGCTCGATCTGAGTGGAGCGACCACCTCGGCGCGTCGCGTCGCCATCAGCGCCGGCACC
CTGACCACCGCCGGTGGCACGCTCACCGCAACCGGTGAAGATGCGCTGCGCCTGCGCGTA
CAGGGTATGCTGGACAATCGCGGCGGTTCACTCGCCAGCAATGGCGCGCTGGATGTCATC
GCGCAGCAGCTGAACAATGCGCAGGGCACGCTGCAGGGCGCAGGCACCGGGCACTCCACG
CTGGCGATCGGCCAGGCGCTGGACAACCAGAAGGGCCGGATCCTGCTCGGCGGTGCCGGC
ACAGTCACCGCGGCCAGCCTTGGTAACCAGGGTGGCACAGTGCACGCGGGCGGCAGCACG
CTGGTGCTGGGCGTTGACGGTCGTCTCGACAATGGCGAACAGGGCCTGCTGTCCAGCACC
GGCACGGTGACCCTGGACGCCGGCAGTCTCGACAACCGCCACGGCGCCCTGGTCGCTGGC
AAGGACCTGACGGTGACCACGGCGGCAGGCGTGGACAACAGCGACGGCGCGATGCAGGCC
GCCGAACGGCTGCAGCTGCAGGGTAACGGCCTGGACAACCAGCGGGGCACGCTGCTGGGT
GGCCAGCTGGACATCGATACCCGCGGCCAGCGGCTGGACAACCGCGCCGGCACGCTGGGT
ACACAGAAGGGCGCGCTGAGTGTGCGCAGTGGCGTTCTGGACAACCAGGGCGGTCGCGTG
CAGTCGGCGGCCGACCTGACCATCAACACGGCTGGGCAGGACATCGACAACCGTTTCACG
GCCGGCAGCGGTGGGCTGCTGGCGGCCGGGAAGCTGCAGCTGGAAGGCGGTGTGCTGGAC
AACCGTGGCGGCGCAGTCAATGCACAAGGCGATGCGCGTTTGCTGCTGGCCCGCGTCGAC
AACAGTGCCGGTGGAACACTTGCCAGCGCTGCGGATCTTTCGCTGCAGGCGGCGAGCCTG
GCCAATGCCGGTGGTCGCGTGCAGGCCGGACGCAACCTCGACCTGACCCTGGACGGGCAC
CTGGACAACGCCGCCGGCGCGATCGCGGCCGGCCAGCGGTTGACCCTCACGGCCGCCAGC
GTGGACAACCGCAACACCCGTGGCGGCGACGGCACGCGTGGGCTGCAGGCGGGCCAGCTG
CAGTTCGGTGCACAGTGGCTGGACAACAGCCAGGGCCAGGTCGTCACCGATGGCAGTGCG
CGGCTGCAGATCAACGGCCAGCTGCAGAACACCGGCGGCATGATCAGCACCGGCGGCAAC
CTGGACAGCCAGGCGGACAACGTCGCCAACAGCGGTGGCCTGCTGCGCGCTGATGGCAGC
CAGACCCTGGTGGCACGTGTGCTCAGCGAAGACGGCCAAGTGCATGCGCAGCGTGACCTC
GGCCTTACCCTGCAGCAGGGCATGCGCCATCGTGGCGAATGGATCGCCAACGGCACGCTG
TCGCTGAACCTGTCCGGCGACCTCGACAACCAGGGTGTCGTGCGCGGTGGCAACCTCGAC
CTCAACGCCCAGAACATCACCAACGCAGCCTCGGGTGAGATCTCCAGCCAGGGTACGACC
CACCTCAATGCCCGTGGCCAGCTGACCAACCGCGGCCTGATCGATGGCGCGCTGACGCAC
CTGGAGGCCGGCGAGATCGACAATCTCGGCACCGGGCGCATCTACGGTGACCACGTGGCG
ATCTCCACCAGCGTGCTGAAGAACCGCGCCGAAGAGGCCGGTGGTGCCACCCGCGTCGGC
ACCGTGGCCGCACGCGAGCGGCTGGACCTGGGTGTGCGCGAACTGCAGAACACCGGCAAG
GGCCTGATCTACAGCGGCGGTGATGCGGCCATCGGTGGCGCGCTCGGCGCCGACCGGATC
GCCAGCGGCATTGCCGGGCGGATCGACAACATCAGCTCGGTCATCGATGTGAGTGGCAAC
CTGTCCATCGATGCGCAGGTGGTCAACAACATCCGCGAGAATGTGGCGATCGCCCCGACC
CAGGTCAAGACCATCGACACTACCGTCAACATGATGGTGGCGGCATGGCAGAAGAACTCG
AAGAACACCGCAGGCACGGTCAGCGATACCAGCAATTACAAGGCCTGGGAGTTCTATTAC
ATCGCGCCGGAAGACGTGCTGCAGGACGAGCCCTACATCGCTCCGGACGGCACCCGCCTG
GGCAAGGCGGTGGTTCGCCTGACCGCGAACACCTCGCGCTTCTTCTTCGGCTCTGGTGGA
TTGGGCTATGACGTGCGCGGTGAGCGCTGGCGCATGGATCCGGTCACCGGTACCGTCACG
ATCTATTACGTGAGCAAGGGTACCGCCGCCAATCCGGACCAGGTGCCGGGCGGCGATCCG
TTCGACGTGCTGAAGTCGAAGGAGAAGTTCACCTACCAGAACGACCGCCTGACGTTCTCC
AGCGCCTACGGTACCTGCAGCACTACCTGCATCCAGTTCATCACCCCGGCGTCGTTGAGC
AATCCCGATGCGACCATCGTCGGTCGCCGCCAGCACACGCAGGAACACGGCCTCAATGAA
GAAAAGCGCGTTGCTCACCACGTGGCCCATGAGGACCAGCTGCAGCCCGGTGCCGGTGCC
GATGCGGTGATCCGTTCCGGCGGCAACATGCGCCTGTCGGTGGACGAGCTGAACAACCGC
TACGCGCAGATTGCTGCGGGCGGCAATCTGCAGATCGTCGGTCACGGCGCCGACAGCCGT
GTCAGTAACGTCGGTCTCGAATTGTTCCGCACGCATACCTTCAACAACACCTCCATCGCC
TACGACGGCACCCGAACGCAATGGACCGCCGAGCCCATCTCCGAAAAGATCGGCCAGCTG
GGGGGCCAGATTACCGCCAACGGCACGTTGAGCATCGATGTCGGTGACCTGAGCAACCTC
AACCAGGGGCGCAACGCACCGAACGTGCAGAACGGTTCGGCCATGGCCAACCTCAACGTG
CAGAGGCCCAAGGCGCTGCCGGATGGGTCGGGCCATGGCAGTGCGCAGGGGCCCGGCCAG
TCCACCGGCACCGGTGCCGAACGCGCGCTGGCACAGGCGGCCGATGCCGCCGGTACCCAG
CAGGGCGGCAACGTCGGCGGCGTGAGCGGCAACACCGGCACGTCCGGGCCGCGCGTAGTC
GCGGCCAGTGGCGGATCGCCGGATCGCATCGCGATGGGCGCACCGGACACGCGCGCGCCG
AGCGCCAGCCTGTTCAACGTCAATCCCAACGGTGGTCACTACCTGGTCGAGACCGATCCG
CGCTTTACCGACCACAAGACCTGGCTGAGCTCGGACCACCTGCTGGGCCAGATGGGCTAC
TCGCCCGATACCGTGCAGAAGCGGCTGGGTGATGGGTACTACGAGCAGAAGATGGTGCGT
GAGCAGATCGGCCAGTTGACCGGTCGCCGCTTCCTCGACGGCTACGCCAGTGACGAGGCG
CAGTACCGTGCTCTGCTGGAGGCCGGTGCCACGGTCGCCAGCGAATGGGGCCTGCGGCCC
GGCGTGGCGCTGACCGAAGCGCAGATGGCACAGCTGACCAGCGACATCGTCTGGCTGGTC
GAGCAGACCGTCACCCTGGCCGATGGCAGCACCACCACCGCGCTGGTGCCGCAGGTCTAC
CTGCGCCTGCGCCCGGGCGATCTGGACGGGCAGGGTGCACTGCTGGCCGGCGCCAATGTC
GACATCAAGCTGGGCAATGGCCTGGTCAACACCGGCAACATCGCCGGCCGCAAGCTGGTG
ACCATCGATGCAGGCAACATCGAGCACCTTGGCGGCAGCATTTCCGGCCAGTATGTCGGG
CTGTCGTCGGACAAGGACATCCGCGTTGCCGGTGCCGCCGTGACGGCCACCGATGCGCTG
TCGGTCAAGGCCGCGGGCAATGTCACGGTGGCCTCCACGGTGGAGACACAGCGGGGCGGT
GGCACCTACCAGTACGAGACCAACCGCATTGATCGGGTTGCCGGATTGTATGTGACCAAC
CCAAGTGGTGATGGTGCATTGTCAGTCGCGGCGGGTGGCGACATCAGCTTGAAGGCGGCG
CAGATCCACAACGCCGGAAAGGAGGGCATCACCCAGCTTGTGGCCGGCGGCAACATCGAG
CTCGGAGCGCTGACGCTGGATCAGCGCCAGGATGCGACTTTCGATGATCGAAACCATCAG
CGCGGCAGCCAGACCACCCACGCCGTGTCGTCGGTGCAGGGCGGCGGTGACGTGGTGCTT
TCGGCAGGAAAGGACATCACGCTGGCCGGGGCCCAGGTTAAGGCCGACGGTGGCATGGCG
CTGCGGGCCGGCGGGGACATCAACAGCCTGGCGTTGGTGGACAGCAGTAGTTTCGACAGC
GCCGTAGCCAGCAAGCGTAGTTCGCGGCAGGTCACCCGGTCCGACGAGACCGTGCGTGGA
AGTCAGTTGCAGGCAAGTGACAACGTTTTGCTCACCGCAGGCCGCGACGTCAATCTGAAC
GCCACCCAGGTCGCCAGCTCGGATGGCACGCTCAGCGTGGCGGCCGGTCGCGACCTCAAC
CTGCTTTCGGCCAACGAAACGCATGACTTCAGCCTGGACAGCTACGACAAGAAAAAGAAA
ACCCTGTCGAGCACCACCACCACCCGCCACGCCGAGAGCAACGACAGCTACGCCATTGGC
ACCGGCTTGATGGGCGAGAGCGTGAGCGTCACCGCCGGCCGCGATCTGACCACCGTAGGC
GCGGTGGTTGACGCCACCGGCACAGTGGTCCTCGGTGCGGGCAACAATGTGCTGATCACT
TCTGCGGAGGACCATCACAGCAGCGAGTCCAGCGAGAGCAGGAAGAAGTCCGGCTTCACC
GGTGGCTTCTCCAATGGAACCGCTTCGATCGGCTACGGCAGCTCGAAGAACAGCAGCAGT
TCTGCCGAGCAGTCGACCACCCAGGTCGGCTCGGCCATCGCCTCACGCGAAGGCAGCGTG
CTGATCAACGCAGGCAACCAGCTGACGATCGCCGCGTCCGACGTGGCAGCAGGCAAGGAC
CTAACCCTGGTCGGCAAGGACATCAACCTGATTGCCCGCCAGGACACGGTGGACACCCAG
GCCAGCCAGTCGAGCAAGTCCAGCGGGTTCTCGGTGGGCGTCACCTATGACCCGGCCAAG
GCGTACCGCACCGCACGCGACAACGCCACCGAAGGCATGGCCGACAGCGGCACGATGATG
GGCCGGATCACGCGTACCGCTGAAGGTGTCGCGGCCGGCGTGTCGGCGGCAGTGCTGCCG
GCGATCACGGCCGGCAGCCAGCGCTCCAACAGCAACCAGAGCCACTCCACCAGTGACGCG
CGGGTCAGCAACCTCAATGCAGGCGGCAATCTCTCGCTGATTGCCAACGGCGGCTCGATC
ACCAGCCAGGGTGCGCAGATGACGGCCGAGGGCAATGCTGTCCTGCTGGCCACCAAGGAC
ATCGTGTTCGATGTCGCGCACAACACCGAGCGCAGTGACAGCGACAGCCGTGGCAAGGGC
TGGGGTATCGCCACCAACTCCGCCGGTCTGCCGTTTGGCACCAACAATTCGCGCGGCGAG
GGCGCCGGCCAGAGCGACACCATCACCGGCACACAGCTGTCGGTGGGTGGTGGTGTACGC
ATGGCCACCACCGAGGGCGATATCCACCTGACCGCCGCCAACATCGCGGCGGAAAAGGAC
GTCAGCATCCGCGCTGCGGGCGACCTGACGATCCGTAGCGGGCAGGACACGGTCAGCAAT
GCCAACCGCTCGGACAGCAAGGCGATCGGCACCGTGCAGATCGCCGATACCGAGAAGTTC
TCCGGCTGGCATCGCGAGCAGCATCGCGATGACAGCGCGCAGGTTTCGCAGGTGGCCAGC
ACCGTTGGCAGTCTCGGCGGCAACGTCAATCTCACCGCCGGTGGCAAGTACACGCAGAGC
GCCAGCAATGTGGTGGCGGCCAAGGACGTGAACATCACTGCCGCCGAGATCGAGCTGCTG
ACCGCTGACGAAAGCGGTCACTACTCGCAGAGCGACAAGGACTTGAAGATCGGTGCCTTC
GCGCGGGTGAAATCGCCGTTGATCGATCTGCTCAACAACGTCGACGCCGCCCGCAAGTCC
GACGACCGCCTGCAGAAGATGCAGGGGCTTGCTGCTGGTGCCAATGCCTATCAGGCTGCC
AGTGCCATCTCCAGCATGGCCGGCAAGGGCGGAGGCGGGGCACTGCTCAGTGCCGAGGCC
GGCGTTGGCTTCAAGACCTCCAGCAGCAGTGCCGATGGCAGCAGCCAGGTCTCGCGCGGC
TCCACCATCCAGGGGGGCGGCAACGTCAACCTGACCAGCACCCAGGGCGACATCCACGTG
GTGCAGGGCAATCTGAGCGCGGGCAACACGCTCAGTCTGGATTCGGCCGGTGACATCCTG
CTGGAAGCGGGCAAGGCGCATGTGGCCGACCGCAGCAAGAGCAGCAATGCCGGCGCCGAA
GTCGGCGTGGGCGTTGCAGTGGGCGCGCAGACCGGCGTGTACGTTTACGCCGAAGCCAGC
GTCGGCAGCAGCAAGTCCAACGCCGAGAGCAGCACCTGGCAGAACACCACGCTGACCGGC
AAGAACATCTCGATGAAGGCCGAGGGCGATACCACTCTCCGTGGCGCGACCGCCACCGCC
GACCGCATCGACGTGAAGACCGGTGGCACGCTGACCGTCGAATCGCTGCAGGACATCGCC
GAGAGCATGTCCAAGAACAGCCAGGTGGGTGGCCGCGTGCAGGTGTCGTTCGGCACCGCG
TGGAATGCCGACGGCTACGCCAGCGGAGGCAAGGCCAACGGTAGCTATCAGGGCGTTGGC
CAGCAGAGCGGCCTGTTTGCCGGCAATGGCGGTTACCACGTCGATGCCGGCCAGGTGAAC
CTGGTGGGCGGCGCGATCGCCAGCACGAATGCGGGCAACAGTGAACTGACTGCTGATTCG
CTGACCTTCACCGACCTGCAGAACCATATGGACTACAAGGCCACGTCGGGGAGCATCAGT
GGGGGCTTCGGCAACGGGGGCAAGGGACCGGCCGGCAAGGGCGTGGGGGCCGGCGAGCAG
CTGAAGGGCATCGGCACGAGCATCGTGACGGGCAAGTTGGAGGGGCCGACGGGTGTCTCA
ATGGGGGGCGGGCTGCCCATGCATGAGAGCGGCAGCGACAGCTCCAGCACGCGTGCGACG
CTGACCGAGGGCAACATCACCATTGGCGGCAGGAAGACCACGGCGGCCGAGCTGGGTGTC
AACACCGATGCAGCCGCTGCACACCGTGCACTGGACACGATGCCTGATGCCAACAAGTTG
CTGGCCGATCAACAGGCGATGGCGAACGCAGCCAGCACGGTGCTTGCCACCAGCAAGCAG
GTCGCCGTGGATGTGCAGGCCTATCAGAGCAACAAGGCAACCCAGGCGTACTACGACGGC
CTGTCAACGGAACAGAAGAAGGCGTTCAACGCGCTGAGTGCGGAACAACGCGATGCGGTG
CTGACGGCAAACAGCCCAGCCTACGAAAATGCCAAGAAGTGGGGCACGGGCGGCGATTAC
AACCGTGCATTGAACGCGGTGACGACCGCGCTTGTGGGAGGCGTAGCGGGGCAAGGTGCC
GGTCAGGTCGCCTCCAATGCACTGGCGCCATATGCCGCCTACTTCATCGGCAGCACACTT
GACCCGAACCATGGCAGTGACCCGAACGCGACGCTGCAATTGCTGTCGCATGCGGTGCTG
GGTGCGCTGCTAGCCGAAGCCAATGGTGGCAATGCGGGGACCGGTGCCGTTTCGGCGGCA
GGCGGCGAGTTGGCTGCGAAGGTGCTGACCAATACGTTGACCGGGGGAGATCCTTCCAGG
CTGAGCCAGGAACAGAAGGAGATGGTGCTGGCGCTGTCGCAGGCGGTGGGTGCACTGGCG
GGTGGCTTGTCAGGGCAGGATCTGGCTGGGATCGCGTTGAATGCAGGGATCGCCAAGAAT
TCGGTTGAGAACAACTTCCTTGCCGAGGATCAGGCTCGAGTAATGAAGCAGCAACTCGAC
GAGTGCGGCAGCGACACGTCATGCCAGAAGATGGTGCGTGACGTTGCCAAGCAACTGTCA
GAGCGAATGGACTATGAGCTGCTCTCGGTTTGTACAGCGAACTCGGCGAGCCCTGCGTGT
CAGGCGTTTGTGAATGCGGCCGTTTCCTACAAGTATGGCTCGTGGCCCGGAGAGCTTGGG
CTGTTCGATGATCTTGGCCGCAGCAGCGAGGCGCTTTCTTCGTTTGCCCACTCCATGAAT
GGACGTGCCTATCGTGAGCTGATATTTGAGAACGGGGGGATCCAGCCGGTCTATATCCTG
CCTCAGGAACACACTGTAGCTGCACTGGCGGAGTGGACCGGAAATCTTGACAGGACGATC
GATCAGTACGGCCTCTTCTCGAAGGAATCGTCAGCTGAGCTGGGGCTTGGACTTGCGAAG
GTACTGCTTCGAAAATATGGCGCTGTTACCATAATCGAAGGGAGCGGAGGCTTCGGGAAG
GGGGCGAAGGCGGGCAGTTCCGAAGCACTGCCGCGAGCGACGTCTGGGCCAGTCTATGCA
ACGAATAAGGAAGCGACTGCTGCTGCCACGGCTTTGGGCTTTAGGCGTGTAAAGGAGACT
GCTCACGATGGTGAGCTTGTCTTTACTAATGGAAAGATATTTATTTCAAGGGATGTGGAT
GGCCATAATGGTGGTGCTTGGAAGGCAGCGAAATCGGTGAAGGCGCTAGGTAGCCGGGAT
ACCCGGCTTGGTACGTTTGATTCCAGTTTGAAAAGGATAGGGGGGTGAACTTTGAGTGGG
TCTTCTTGGGTAGTTCGTGGTAAGACGATCAAGGACTTAATTGAGGAGCTTATGACTTTT
GAGGATCAAGGCATGTATGTAGAGATTTCAGTTGATGGTGGTGATACCGTTCGGCCGATA
AGCTTGGTTGGGAAAGATGGAGGGAAGTGTGTGCTGTTCTATTTCGGTGATGACGCTTAG
TGCTAGGTATTTCCTTGGTCTTTCTTTCTGGGCTGATTCTTAAGAGTCATTGCCTCTGAC
TAGTCTGCCACCTCGACGCTTCTCAGAAAATGGTCTGTTGATCTGTGCTTCCGTCGCGCG
TCGACGCATCGGGCGGACCGGAGGCGTCTGTTAAAAGCGGTGTCGAATCGTGACAATGGT
CCATGGTGGCAATCTGCCCATGAACAGCACTCGCCTTCTGGTTTCCGAACTGCTGGCACT
CGGCCCGATTGCTTTGCTATCGGGCGGGGGGGGGGCGATCCGTATGTACAGGTGTCGCCC
GGCACCGCGCGGAATGCCGACGGTCACACCAGTGCAAGCAAGGCCGACGGCAGCTATATG
TTTATAGCAGGAAGTGATGATGAAACGTTGGGGTTATGGGGATTACGTGAGTCTGTAAGC
TCTGATGTAGAGGAGGGTATGGATAAGTTGGGTTATGATTTTGGTCAGGCTATTCTATTT
GCACATTCTTCTCTAGAGTTGAAGTTGGAGAATTTTCCCGAGGAAGATATTTTTGCGCTA
ACTGCGCTTCTTGCTTGCATATTGGATAGGGGGGGGGGCTTTGTTGCTTTATGAAGCTGA
GGATGAGATTCCATTTCAGTTTGCAAGAAGTTGTGCGGACGACAGCGTCGGGAATGCCTC
TCAGGCGCTGAGTGGAGCCGAGCTCGTAGATTTCTTGCGCGACTTGGGGCGAGTAAAGGC
GGTGCTGAGTGCATGAGTGGGGTGGTGTTGTTTCGCACGCCTGGAGTTTGGCTTTCCTCG
AGATTTATTCGTTATCTTTTGAGTGAAATGTGGGTGTGGAAATAAATGGTATGGTTTGGG
GTTTGGTGTCCAATCAGGAGTCGGTCTTGTCTGCCGCCTTCTGGCTGAAATGAGTTCGCT
ATTGAGCTAGATGTCTAGGCGGTATTTTTTCCATTTGCGATGGGGGCGATCGAAAGTTGT
TGTTGGCAGAGGTATGGGAAGATGTCCAGTCCGTAGTCGTTACGCAACCTGGGGTGAGGC
TAACTCAGTCGGGTGCCTTGCATCTGTTTGCAGAGGTTGCAATGGATAATTCTGCATTCA
TGGGGTGGTTCATCCCGGGGAGCGGAGCCAGTCCTTGAATTCTCGCGAGTTCGTTGATCG
GGCTTGGGCAAACCTTGGGTATATGGACAGGGACAAATCCCGTGACCGGCCTCGAGGTGG
TCGGTGTCGACGCATTCGATGCAGGATTCATGACCGTGGTCGGCATCGCGACTGCTGCGT
ATGCTGGCGGCAGCGCTGCTGCACGAGCAGCAGAAAGAATGTGTTGAAGGAAGTAGCAGA
GCTGGCTACAGAGCGTGGCGGACCCAAAGCATCCCGGACGTCGCGGAAGGAAGTGCGGAC
AAGAGCCAGTTCAGAAGAGGGCGGCGTGATGAGTATGAGCGATATGAGAGGTTTCGGGGA
AGTTTCCGTTCAGGCTGCATATGTGTTGATGTGCGCTTTCCTGCAGAAGTATGTAGAGAG
GGGGGGCGGGAAGGATACTCTCGTTGATCTATTATCTTCGGCGGGCTCATTTTTGTGGGC
GAATGGCTTGCCTAACGACCCGGTAATGTGGGATGACTGGCGCGACGCATATGCAGAGGC
CACCACCGCTGGGAGTGCTCTTAATTCTGAATTTTGTAGAGCGCAAGTAAATCTATCGGA
TGGACACTTGGCGTTGCTGGATGCATTCTCGGTGATGATGGTATTCCTCGAAGGGATTCT
TGATCGATCTGGTGAGGATCTCCAGCTGTTCGAAGTTGTTGGACGCCTCATGTCGCCTCT
AAGTGATTCCGGTTGTCTGAATGATTCCTCTGTCTGGGTTGAGTGGGTGGGGTCGGTTGG
AAAGGTCAGGGCGTAGGGTTTTGGGCGATGTAAGGGTGAGCTTTATGTAATTCAGCGGCC
AAATGGCTTGATAATTCGCCTGCGAGCGTTTTCATCATCTGCGGGAAAAACTGGCGCAAA
ATGGACGGTGGATGTTGTTCATCCATCAATTAATAATGGCGGTGCGGTGGAGATGAAGTT
CAAGTGACCGAAGGATACACTAATTATGTCGTGGAGCACTCCTTTGGGTATTCCATGGTG
TCAATGTGGCAGGCGTTAAATGGTGCCCTTGCGGGGTCTTCAGTCGATTTTGCCGCGCAG
CGGGATATTTTTCTCGAAATTATGCTTGATATTCTGGAATCCGGAAAGGCTAAATTGGCG
TCTGACGGTCGGCTTTTAGATGGTTCAAATCTAGAGCAGGTCGAGCTTCTTCGGAGGGCT
TGGCCGTCGACCAGGGAAGAGTTGGAATCTGATCTGTGCCTTTGGTTCCTGATTGCAGCT
CCCGCAGGAATTGTATGGGTTCTTGATAATGGTGAGCTTTGTTGGACGTGAATTAGCAGC
GATGTGAATTCCATTGAGTGGGATGCGTCGATTGTTCCTGGCTTAGCCATGGCGGCTATA
CCGCTGCATGCGGCATACGATGATCTGGACGCGGTTATCGCTGCATATCTGATTGACGCG
GATGCTCGGCTTTACAGGTTTGAGGGCGGGCCTGATCTTCGTCTGGAAAGGTATGGTCCT
GACGAGCATGGAAATGGCGGGCTTCTGTTCTCCCTGCCTGGCGGTGATCGCGCTGGTGAC
ATGGCTGCGCTCTCTATTACGATCGAGGGCTGGGTTGTGCGGGCGCTCAAGGTTTACGCA
TTGGGGATGCCGTGGGATGTTGTTGCACGTAAGTCCTATCGTGGACTTGCGGCAGGATCA
ATTGGCCTGGGTAGTCTGGTTTCTGATTTTCTTGTTTTTACCGAGTTGCATTTCGATGAG
GCGGAGGAGTGGTTCTGTAGCGGAGGTGATTACGGGGTCCTCGAAATTTCCGGTTGGGGT
GTGCCGCTCGAGGATGAGCCGGAGCAGGTCGTGACTGCAATCTGCGTTGTGGCTTGAGGG
TGTTTCTGGTCGTTGCATTGAGTTCGTGAAAAGCCGCGCTTGACAGGCAAGCGCACCTCA
ATGGCCGGGATGCTACGGGATGGGCTCTATACATGGAAATCGTATCAGGTACATATTGGC
ACATACGGTTCAAAACCCCGCAAAGGCCACGCATTCGGTTTTCGTTGAGGATAGATCCAA
GTTGATCTCTCTTATCGACGAGGCTTGGAGGATGAAGGGCGTGCGGTGCCTGGAGATCCG
GGGGCGTTCATCGTCCCAATGGGCGAGTGATTGGCGTTGCCGGCGAGAAGAACATAAGAA
TTATTGTTAAGCCTGGCGCCAATAAAATAATATCTGCGTATCCCGTACAGTGAGGTGTTT
CGTGATTTGTCCGCGTTGCGAGCAAGGTGAGATACTTGAGGCTCGCGTCAAGGAGAGTGC
GGTTCAGATTTTTGTCTGCGACGAATGTGATGCTGTATGGTTTTCTTTGAGTGACATCGG
CGTTTCTCCGTTCCGGGATCTTGAAACCTATCTTGAGGAGAATTCAATTGCTCCATCTTG
GGAGTCAATTTCCGTGGAGGCGCCTGTGATGCCTTGATGCACGCGACGGTTTTTATCTGG
TGAAACAGCAGGAGCATGGGTCGGCACTGATACAGGGTGGGCCATTTGACAGTGGCTGGA
TGCAGCAAGCCGCAAGCCGCGTATGAGCAAGAAGTAGGTACGACCTCAGATGGAGTCCTG
TGTGCTTCATCAAGTGCTACGCCGTGACGTGCGGGTTCCGCTTTGTGCTCTCCTTCCAGT
TCGAGAGTACCTATGCAGCAAGGCTCGGGAAGAATCTGGTCTTCCCGGGGCCTGCTGCCC
GTAACGCCCGACAACCCGGTCGCAGCTCCTAGCCTGATTTCACCTCGCTTCACGTGGCGA
TATACCTTATGAATATATGGCGCAGCCTCCGGCCTGCGCGCGGCCACCACTTCGACCGTG
GTGACTGCCGGCAGCCAGCGCACCAACAGCGAACAGAGCCATTCGACCAGTGATGCCCGC
GTCAGCCAGTTGGCTGCAGGCGGCGATCTCACGTTGATTGCCAACGGCGGCTCGATCCTC
AGCCAGGGCACGCAGATGTCGGCCGAGGGCAACGCTGTGCTGCTGGCCACCAAGGACATC
GTGTTCGACGTGGCCCACAACACCGAGCGCAGCGACAGCAGCAGCCGCGGCAAGGGCTGG
GGCTTTGCCAACAACACCAGCGGCCTACCGTTCGGTACCAACAACTCGCAGAGCCAGGGC
AGCGGTAGCAGTGACACCATCACTGGCACGCAGCTGTCGGTCGGCGGCGGCGTGCGCATG
GCCACCACCGAGGGCAACATCAGCCTGACCGCAGCCAACATCGCCGCCGAGAAGGACGTG
AACATCCGTGCGGCCGGTGATCCGCGGGTCCGCAGCGGGCAGGATACGGTCAGCAACGCC
AATACGTCGGACAGCAAGGCGATCGGCACGGTACAGATATCGGATACCGAGAAGTTCTCC
GGCTGGCACCGCGAGCAGCACCAGGACGACAGCGCGCAGGTGTCACAGGTGGCCAGCAGC
ATCGGCAGCCTGGGCGGCAGCGTAAACCTGACGGCTGGCGGCAAGTACACGCAGACCGCC
AGCAACGTGGTGGCGACCAAGGACGTGAACATCACCGCTGCCGAGATCGAGCTTTTGACC
GCCGACGAAAGCGGCCACTACTCGCAGAGCGACAAGGACCTGAAGATCGGCGTGTTCGCG
CGGGTGAAGTCGCCGTTGATCGACCTGATCAACAACGTGGACGCGGCCCGTCAGTCCGAT
GATCGCCTGCAGAAGATGCAGGGCATGGCAGCGGGCGCCAACGCGGATCAGGCAGCCAGT
GCGATCTCGGCACTGTCCGGCCGTGGCGGCAGTGGCGAACTGTTCCGTGCTGAAGCAGGC
ATCGGCTTCAAGACCGCCAACAGCAGTGCAGATGGCAGCAGCATGGTTTCGCGTGGCTCC
ATCATCCAGGGCGGCGGCAACGTCAACCTCACCAGCACCCAGGGCGACATCCATGTGGTG
CAGGGCAACCTGAGTGCAGGCAACACCCTCAGCCTGGATTCGGCCGGCGACATTCTGCTG
GAAGCAGGCAAGGCGCACGTGGCAGACCGCAGCAAGAGCGGCAATGCCGGCGCCGAAGTG
GGCGTTGGCGTTGTGGTGGGGGCGCAGACGGGCGTGTATGTGTATGCCGAAGCCAGCGTG
GGCAGCAGCAAGGCGAACTCGGACAGCAATACCTGGCAGAACACCACGCTGACCGGCCAG
AACATCTCGCTGAAGGCCGAGGGTGACACCACGTTGCGCGGCGCGACCGCCACGGCTGAC
CGCATCGACGTCAAGACCGGCGGCACGCTGACCATCGAATCGCTGCAGGACATTGCCGAG
AGCATGTCCAGGAACAGCCAGGTGGGCGGCCGCGTGCAGGTGGCCTTCGGCAACGCGTGG
AACGCCGATGGCTACGCCAGCGCAGGCAAGGCCGAGGGCAACTACCAGGGCGTCGGCCAG
CAGAGCGGCTTGTTTGCAGGAAACGGTGGCTATCGCGTGGATGCCGGCCACGTGAATCTG
GTGGGCGGGGCGATTGCCAGCACTAATGCAGGCGACAGTGAACTGACTGCGGGCTCGCTG
ACATTCACCGACCTGCAGAACCACATGGACTATACGGCCAGCTCCGGCAGCATCAGTGGT
GGTGCGGGCGGGCAGATGGATGGCTGGGCGCCCAAGCCGGGAACTGCCCGATTTGTCTCT
CAAACAACCTGAATCCGTTCTTCAGGCGTACTCGCAAAAGCGAATTGATGACCTCGCACA
CCAATACAATAGCAAGTCATTGGATCCTAAGGATTTTCAGCTTAATCTTGGTTCAAAGGT
CTTGAAGGCCGATGCTCAAGTCAGTACGGGTGCTCCGGTTTATATTGGTGCAAGCACATC
CGATGTCATGCTGTATTTCAGACAGCTGACTGGAACTGATCGCATGCCTGTCGCGAAGGT
CGTACCTGGAAAGGGTCTTCTTTATACGGCAACCACGAGCTCTGGTGCAAAGATAACTCT
TAGAGATTTTTCAACGAGCGCGCAGAAGACTGGTGCTAGTTGGACAATTGATGTGCAGGA
TAAATCCATAAATAATGGAAAGCGAGTAGAGGTGAAGTTCAAATGAAAGACGGGATTCAT
TGTGCAGTGGTGACTTCTTCGTTTGGGTTATCAATGGGTGCCGTCTGGCAGCACATGACG
ATGGAAATGGGAGGTGTTGGGATCTCCGAAAGAAAAGACGCGTTCTTCGAGTTGATGGGT
CGTTTGTTGAGGGAAGGGAAAGTGAGGCTTGCAACGGACGGGGTGTTCTTGCAAGGCGAC
TGGAGGGAGCAGCTGACGCTAATCTCAAACGCTTGGCCCGAAAATCCTGGCGAAGATGAT
ATCGATGGATTCGGCCTCTGGTTCTTGACCGATGCTCCGGCGGGTCTGGTTTGGATCGGC
GCAGATGGCCGTGAACAGTGGACGTAGTAGTCCGATTCATGTCGGTGGCGCCCGATGATC
CTGACGAATGGGTCAGGGCTTGTAACGACACCGAGCTTTGATGAAGCTTGCTTGAGTCGA
AGCCGGTGCCGATCTGGGTTTTGTGCTGCGCGCTCTGGACTCGATCCAGGCCGTACTCCG
ACGGTGCCGACGGCCTGCGTGGATCTCTTCCAGCATCCAACACCGGCTTCGGATTCAGCA
TCGTCGACCCACCGGAAGCTGTCGTAGCGGAAGGGATTGAAGCCGAGTGGCAGGTGGGCC
TGCTCGGCTCGTTTCATTTCCGTGCGAGCGGGTTTGAAAGCGCCTGGGGGGAAATCTGCC
GCTTCATCAAGCTCTACGCCGCGACGTGCGGGTTCCGGTTTGTGCTCTCCTTCCAGTTCG
AGAGCGTCCATGCGGCAAGGCTCGGGAAGGATCTGGTCTTCCCGGGGCCTGCTGCTCCGT
AATGCTGGATGCCGGGGCGGCAGGCCCGGGCCTGATCCCATTCTCGGTACACATGGCGAT
ATACCTTATGGATATAACGCGTTCGTGGGTTTTCTGATTTCACACCTGTCTGCACAGTTC
CACAGTTTTAGATCGATATAATAATATCGACCCATAAAGTTTCCCCTGCCTGCGCCGCCA
TCGATCATACGGCCATGATCAAGGGAATTGAGATGCTCGCCTTACGCAACCTTCGAGTGG
GATCCCGGCTGGGTGCCGGGTTCGGTTTGCTGCTGCTGTTCATCGTGGCCATCGTTGGCC
TCGTGCTGTACGGAAACCACCTGAAGTCCGCCCAGTTCGAGAAAGTGGTGGACGTCAACA
TGGTGAAGATGCGGCTGTTGAACGACATGCTGGATACCAACAACGCGGTGCTGATGCATC
GCCGGCTGATGGTGATCAAGCGCGGTGAGGATTTCGACAAGGATTATCAGAAGGCGCAGG
AGCTGTCGCAGACCTACGACGGTATCTGGGCCAAGTACATCAAGATTCCACGCGACGCCA
CTGGTGATGCCCTGGTGGCGAAAATCGACGCGGCACGCAAGGCCACCGACGCCTCCACCC
AGCATCTGCACGAGCGCATGAAGGCCGGTGATTTCAACGGCGCGGCCAAGGAACTGCTCG
CCGAGCACGGCTTGGCCACCGCATGGAATGAGGCGATCTCGACCCTGCTGCGGCATCAGG
AGACACTGACCGAGCGCAGTCGCGAGGAATACCGTTCAACCGAATCCTGGACCGGCACGT
TGTCGATCGTGTTCGGCGCGTTGAGCCTGCTACTGGGCTCGCTGGCCGCGTGGGCCATCA
CCCGCAGCCTGACCCGCCCGCGGGAAGGTGCGGTGAAGCTGGCCGACGGCATCGCCAACG
GGCGGCTGGACAACAGCATCGACGCGTCCGGCAACGATGAGGTGACGCAGCTGCTCAGGT
CGATGCAGCGCATGCAGGCGCAGTTGCAGTCGGTGATGGCGGCGCAGGGCGAGCTGGCCC
GCCAGCACGACGCGGGCAGCCTCAGCTATCGCATGGACGAGAGTGCTTTTCCTGGCGACT
ACGGGCGCATGGTGCACGAGACCAATGCGCTGGTCGGCTCGCATGTGCAGGTGCAGAACC
GGCTGATCGAAGTAATGAAGCATTACGCCCGCGGTGATCTGTCAGTGGACATGGATCCGT
TGCCGGGCGAGAAGGCCGCAATCACCCAGGCCATGGACGAAACCAAGACCAGCCTGTCGG
CGATCAACGGTGAGATCCGCCGCCTGGCGACGGCCGCAGCCGCCGGCGACTTCAGCCTGC
GCGGCGATGAAGATCGCTTCGCCTATGATTTCCGCGACATGGTGGCCGGGCTCAATCGCC
TGATGCAGACCACCGACGAGAACCTGGTGCAGGTGTCGACCCTGCTGCAGGCGATCTCGC
GCGGTGACCTCACTGTACGCATGCAGGGCGACTTCCACGGCGTGTTCGCCCGCATGCGTG
ATGACTGCAACGCCACCGTCGATCAGCTCAAGCAGATTGTCGGCCGTATCCAGTCCAGCG
CGTCCAGCATCAACCTGGCGGCAGGCGAGATCGCTTCGGGCAACACCGATCTGTCGCGGC
GCACCGAGCAGCAGGCGGCGAACCTGGAAGAGACGGCTGCGTCGATGGAGGAACTGACCT
CCACCGTGAAACAGAACGCCGAGCACGCACGCCAGGCCAACCAGCTTGCCATCGGTGCGC
ATGGCGTCGCCTCACAGGGCGGCGAGGTGGTCGGCCAGGTGGTCACTACCATGTCGGCCA
TCGAAGCCTCGTCGAAGAAGATCGCCGAGATCATCAGCGTCATCGACGGCATCGCGTTCC
AGACCAACATCCTGGCCTTGAACGCGGCGGTGGAAGCTGCTCGTGCCGGCGAGCAGGGCA
GGGGCTTTGCGGTGGTGGCCAGTGAGGTGCGCACGCTGGCGCAGCGCTCGGCCGGTGCGG
CCAAGGAGATCAAGGGCCTGATCGAGGATTCGGTCGGCAAGGTCGCCGATGGATCGGCGC
TGGTTCGTCAGGCCGGCACCACGATGGGCGAGATCGTGGCCTCGGTGCAGCGCGTGACCG
ACATCATGGCGGATATCTCTGCCGCCTCGCAGGAGCAGAGCTCGGGTATCGAACAGGTGA
ACCAGGCGGTGGTGCAGATGGACGAGACCACGCAGCAGAATGCGGCGCTGGTGGAAGAAG
CCAGCGCGGCGGCACGCTCCATGGAGGAGCAGGGCAACCTGCTGGCCGAAGCGGTGTCGG
TGTTCCGCACCGGTGCAGCCGCGGCAGCCGTATCGGTCCCGCGCGCGCTTGCGGCGGTAG
CGGCCTCGGTCACGCCGGTGAGACGCCCGGCGGTGCTGTCACCGCGCATCGAGCCGACGT
TGGCTGCCAATGCGGGTGGCTGGGAAGAGTTCTAGCAAGGCAGCACGCCGGTAGGGAGAC
GGCGCCCATCACGATGGCTGATCGTGATGGGCGCGGATTCTCTTCCTGAACGCGCGATGG
CCGATGAGGCGGCGGACACGCGCATTTCACTTCCGGTTGCCAACCGCAGGTGGACACTTG
CGCCATACCGGAACTCAGGAGATGGCCATGAAGACCTCGACCCGATTGCTTGTGCTGGGC
ACGCTGCTGGCGGCTTCGTCGGTGGCCGGTGCGCAGATGTATGGGCCGCGCGATGAGGGA
CGCAAGTTCAATGACGGCAGCCGCGTGGTCTGCAAGAACGTGGAAGTGCAGCGCAACTCG
CGCGATCCGAACCGCATCACGGGTACCGCTACCGGCGCAGTGATCGGCGGCCTGCTGGGC
AACCAGGTGGGCGGCGGTAACGGCAAGAAGCTTGCAACCGTGGCCGGCGCCGTGGCCGGT
GGTGCGGCCGGCCGCCAGATCCAAGGCAACCAGCAGCAGAAGAACGGTGACCGCGTGGTT
GAACGTCGCTGCGAACGCGTCTATCGCTGATCGATCGCCGAAAGTCCCCGTTTCCCCTTC
CACACCGCAGTACCCGAACGCCGGCCCCACGCCGGCGTTCTTCGTTGCAGGAAAAAGGGG
ACGGAGGGAATTAAGTCGCAATCCCCCAAACCGGCCGTTTACGACTTAATCCCCTCCGTC
CCCTTTTCTGCGAGGAGGCGCCAGGTGGCGAGGCTGCCGTAGAGCAGCAGCAGGACGGTG
AGGGTGATCAGTTCGTGGCTGACGTCGGCCAGGCTGGCGTCCATCTGGTTCAGCCGCACC
ATCAGGTTGATGCCGGAGGTGGTAGGCAGCAGCTGCGCCAGCCAGACCAGCGGTTGCGGC
GTCATCACTGCCGGCCACGACAGGTTGGCCAGGAAGAACAGCGGGATCGAGGTGGCGATG
ATGTACTGGAAGGCGCGTTCGCGGGTGCGGAAGAAGCTGCCGACGAACAGGCCGAAAACC
ACGGTAGCGGCGATGAACAGGGTGCCGCCCAGCAGCTGGCCCAGTGGGTTTCCGCCGCGC
GGATAGTCCTGCACCCAGGCGGTGAACCCGGCGTACCAGAACAGGCCGAACAGGCCGATC
AGGCCGAAGCCCATCGCCATGCCGGCCAGGGTCGGGAGGTCGAAGCGCAGGCGCCGGCCG
AGTGCAAGACGACGACCACCGAGCAGCACGCCGATGCCCATCAGCAGGGTCTGGTGCACG
ATCAGCTCGGCCACGCCGGGCACGATGGCGCTGCCATAGCCTTCCTGTGTGTTGTACAGC
GGGCGCTGCACCAGGGTGACCGGCGGCGCCTGTGGCGCGCCCATGAAGGCGGCCTGGCCG
ACCACGGCGTCACGCCCGAACGCGCCCAGTGCGTCGGCCACGCTGCCCAGCACCCAGCTG
GCACGGCCCAGGTAGGCGCCGTTGCCGAGCAGCACCAGCTTGGCCGGGTGGCCGCGCAGG
ATGTCGCGCTCCAGGTTGGCCGGGATCAGCACGATGCCTTCGGCATGGCCGGCTTCCAGC
TGCTGACGCGCACTGTCGATGTCCGCCGGTTGCCCGACCACGCGTGCAACGCGGAGCGCA
TCGAGCTTGCGCAGCAGCTCGCGGCTGGTCGCGCTGTGGTCTTCGTCCACCACCAGCACC
GGCAGGTTGCCGGCCACCTGGTGACGGTACGCGGCCGGGTAGAAGAACGAATACAGGATC
ACCGCGCCGACCATCACAACGATCGCGTAGCGGTCGCACAGCACCGCCATCAGGGTCTGC
CGCAGGCTGCGCCACAGTGCGCTCATGCGTCGGCTCCCTCAGGCTGCGCGGCTTCCGGCG
TACGCGCAAAGACGATCAGGCGCAGGCCGCCAATGCCTCCTGCCACCACCGCCATCAGCA
GCAATGTGGCCAACGGCCACACCGAAACCTGCAGCGGCGAACCGATGAACTGCTGCTGGG
TTTGCAGCTTGATGTAGGCGCTGAGTGGCAGCAGCTGATGCCAGATGCGGGTGAACAGGG
GGCCATCCAGCACCGGGAAGGTAGCGCTGGAGAACGCCAGTGCGGTGCCGATGCTGAGGC
CGACCGCGGACAGCGCGGTACCCATGTCGCGGGTGACGCCGACGAAGAACAACGCGTAGG
CGGCCGTGGCCAGGTAGAACAGTGGCTGTGCGAGCAGCAGCAGGAGCACGCTGCCGGCCA
CACCATCGCCGCGCAGCCAGGCCAGGTAACCGATGCCGAGCGCGCCATACAGCGAAAACA
GCAGGATGTACGGCGCGACCTTGCCGGCAATCGCCGACCACGGCGTTCGATCCAGCCAGG
CGGGCAGGGTGCCGTCGCGGATCTCGCGGCCGAGGCTGCCGGCCACCGCAAGTGCCAGTA
CCAGCGACAGCACGGCTGGGAAGATCAGCGGCAGCAGGAACAACTCGTAGCTGCGCGCAG
GGTTGTACAGGATGTCCGACTGCACCGCGATCGGTGCCGCACGCAGCTTGCCGGGGCCGA
CCTGCAGGCCGATGCGTTCGCGCAGCAGGCGTGCGTTCCAGGCCGAGACTGCGTCGCCGA
TATCGCGCGACGCAGATTGGCCGGTGGTCATGTAGGTGGCGTTGTAATAGGCGAACACCG
TGCCCTGGCGTCCACGCAGCGCTTGCCGGGTGACATCGCGCGGCACCAGTACGATGGCAA
ACACGTCCAGCCTGCGCAGCTGCGAACGCGCGTCCTCCAGGTCCGCCGGCTGGCTGGCGA
TGCGTACGCCGGGGCTGGCATCGAGCATGCGCAGCAGCAGGCGGCTGTCACTGCTGTGGT
CGAGGTCGACCACGGCAATGGGGATGTCGCGCATCACCGACGGCGAGAACATCCACGCCA
TCACCGCCAGCATCAGCAGGGGCAGCACGGTGACCAGCAGCAGGTCGGCACGGTTGCCGC
GCAGCGACTGCAGCTCGCGCCGCCACGAAGCAGCGAAGCCGTTGCGGTCCGGGCTCAGTG
CTGGGGCCATGCGAACAGCACGCTCATGCCGGGGCGGAAGCCCTCGATGCGGCGTACCGG
GCGCACCCGCACCTCGAAGCTGCGGACGTCGTAGCCGGACGACTGGCGGGTGGTCCGCCA
GGTCGCATAGTCACCGGCCGGATTGATGAAATAGACCTCGAACTCGCCTTCCTGGCCAAG
CGCCGGCACGCTGCCCCGCAGCTTGCTGCCGACCTTCAGGCCCTGCATCTGCGATTCGCG
CAGGTTCATCGCCACCCACATGCGATCAATGTCGACCAGGGTGAATACCGGGTAGCCGGC
CGGCACCAGCTCGCCCGGGTCGGCCATGCGCTTGTTGATCTCGCCCGCCACCGGCGCGCG
TCCTTCGACTTCGGCACGCGCGGCGTTGACTTCGGCCACCGCGCCCTGCGCCTGCTGCAC
CTGGCCCTGCGCGGCACGCTTGTCCTGCTCGCGTGCGCCGGCCAACGCCATGTCGTACTG
CGCGCGCGCGGCACGGGCCAGTTCGCGCGAACTGGTGGCCTGGGCATGCGCTTCATCGCG
CTTCTGCCGGGTCATCACCCCTTCGTTGAACAGGTTCTGCACGCGCTGGTAGGTGGCTTC
GGCCAGCGTCGCACCGGCTTCGGCGCGCTTCCAGTTCGCTTCGGCGGCGCGGATGTCTTC
GCTGCGCGCGCCTTCGTCGGCCTTGTCGGCCACCGCCTGTGCGGCGGCCAACGCGCCGTG
GGCCTGCTGTTCCTTGGCGGTCACTTCGGGGCTGTCGAGCAGGAACAGCACCTGCCCGGG
CTGCACGCGGTCGCCCTCGCGCACCTTCAACTCCGCCACGCGGGCGGTGATCTTGGCGGC
CACGTTGATGGTGTCCGCGTCGGCCATGCCCTGGATCTGGTCGGCCGGGCTGCGCCAGGC
CAGCCACAGGCCGAGCACCACCGCGACCAGCAGCGCCACTACCAGGATCGGGCCCAGGCG
GCGCTTGGCCGGGGGTGTTGTCGCATCGTCGTGCAGCACATCACTCATGGTCGATCACCT
CGTCCGCACGGCGCCGGAATTCTTCAAAACGGTCCATCTGTCCACTGACCTCCAGCAACT
GCGCCAGCGCAATATCGTATTGGTAGGCGGCCTGTGCGCGCTCTACACGGGCACCGCCGA
GGCCGAGCCGCGCGTCGATCACATCCAGCGAGGTGGCCTGGCCCTCGCGGAACGCCAGCT
CCTGCAGGCGCAGGTTTTCCTGTGCCTGGGTGATGCTGCTGTCGAGCAGCACGTACTGCT
GGCGCGCGGTCTCCAGTTCGTTCCATGCCTTGCGCACGCCCAGCGCGACCTGGTTCTCGG
CCTCGCGCAGGCCCGCTTCGGCCTGGTCCAGCTGCGCGCGCGCGGCGCTGATCTGTGCCG
GCCGCGAGTTCGGCGACAGGAAGGTGTACTTCAGGCCGATACCGAACGCCCAGTCCGGAT
CGGTCAGCATTTCGTCGCGGCGGCGGAAGTCGTACTGGCCGAAGGCAAAGATCTGCGGTT
TCAGCTTGGCCTGCTGCACGCGCACGCCCTGTTCGGCCTGCGCCACCATGGCCCGCAGGC
GTGCGATCTGCGGCTGGCGCGCCTGCGCAGTACGCTCGAAGCTGGCCACCGGTTCCAGCG
GCACGCGCTGCACGAACAGCGGCGAAACCGGCTGCACCTCGCCACCACTGCGCAGCAGCG
TGGCCAGCGCGGCCTTCAGCGTTGCCAGGTCGTTCACCGTCTTCTGGTATTCGCGCTCGG
CCTTGTCGCGGGCCACGGTGGCCTGCAGGCGCTGGGCGCGGGTGGCGAAACCCTCGCGTT
CCAGCTTCTCTGCATCGGACAGGTGGCGGTTGAGGCCATCGCGCACGTCACGGCGCACGT
CCACCGCCTGCTCGGCCAGGCGCTGCCCGAAGTAGGCCTGGGCCAGCTGCACGGTCAGCG
ATTGACGTTGTGCTTCGCGCTCGGCGCTGGCCTGTTCGTGGGCGGCACTGGCCGCACGCT
GCGCGGCCGGAATCACGCCGCCGGTGTACAGCGGCAGCACCGCGGTGACCACTGGACGGG
TGCGCCAGTCGCGCTCGGTGAACGACAGCGGCGAATCGATTCCGAAGGCTTCAGCCACCG
GCGCCAGTGAGCCCAGCGGCAGAGTGAGCGTCTTCTGGAACTGCAGGCGGCGCACTTCGC
CGGTGATCTCCGGCAGGCGCAGCAGCCGGGTGGCGTCCTGCAGGTCCTGCTTGTTGCGAA
CGGCTGCATCGGCAGCGGCCAGCGCATCGGAGACCTGCTCCAGGCGTTGCCGCGCCTGTT
CCCAGTCCAGTGCGGGTGCATCGGCACTGCTCTGCGCTGCCGCCGCAAGCGGCAGGCAGG
CTGCCAGGGTCAACGCAACTTTCGCGCGGTGCATCCTTGTACGTCGGCCGATCACGCCCA
TGCCGTCCCAGTGGTAAAGAAGTGCGCAAACGGTAGTGCGCATCGTGTGAAGCCCGGGTC
TGCGGTCATCGGTCTTTCCTCAACGAAGGGTGCCGCTGGCCGCAGTACGCAGCGCCTGGG
TGATGCGCTGCAGCGTGCTTGAGCGCACGGCGGCATGCTGCCAGTACAACGGCACATCGA
ACCAGCGGCGGGGTTCCAGTACCACCACGCGGCCGGCGCGCACAGCGGGCGCGGCCAGGG
TTTCCGGGGCCAGGCCCCAGCCAAGTCCGCACGCGGCGGCTTCGACGAAACCGGTGGAGG
AGGGCAGGTAGTGTAGCGGCGGCTGCAGCCGCGCGCGGGTCAGGCGACGCACGAAGCGCC
ACTGCAGTTCATCTTTGCGGTTGAACACCAGCATCGGCGCGCGTGCCAGCGCCGTGGCGT
CCATGCCATCGCTGAAGTACTGGCGGGCGAAGCCGGGCGAAGCAATCGCTTGGTAGCGCA
TGGCGCCGAGCGGGTGCACGTTGCAGCCCTTCACCGGCTGGCTTTCGGCGGTGACCGCAC
CCGCCACGCTGCCGTCGCGCAGCAACCGCAGGGTGTGGTCCTGGTCGTCCATGCGCAGGT
CGAACAGGTAGCCATGGCGCTGGTGCAGGTCGGCGATGGCCGGCACGAACCACGTATCGA
GCGAATCATCATTGACCGCCAGCGGGATCGGGGTGCGCGCAGCGTCGCTGCTGCCACGCT
CGGGTAGCAGCTCGGCCAATGCCTCGGCTTCCAGCGCCTGCATCGGTCGCACCCGGCGCA
GCAGCGCCTCACCGGCGGCGGTGGGGCGGCACGGCGCCTGGCGCACCACCAGCACCTGCC
CGAGCCGGTCTTCCAGAGCCTTGATCCGCTGCGACAGTGCTGATGGACTGATCGACAGGC
GGCGTGCCGCAGCCTCGAAGCTGCCTTCCTCCAGCACCGCGGCAAACGCGGCCAGTTGCG
GGTGTACCAGGTCCATGCCGGTGCCTCTTCAGTTTTCCTGCGCAGGATAAAGAAAAATCA
GTTTGTCTAAACAACGCTGTTGGCCGCACCCTGCGCGTCCCCTCGCTGCCTGGCCTGTCC
CGATGTGGATTGCCGCTACCGTCGCCGGCCTCTTCGCGGGCGCCGGCCTGATCATCGCCA
TCGGCGCACAGAATGCCTTCGTGCTGCGCCAGGGCCTGCAACAACGTCATGTGGGCAGGG
TGGTGCTGGCCTGCGCCGGCGCGGATATCGCGTTGATCCTGGCCGGCGTGGGCGGCATGG
GCGCGCTGGTGCTGCAGTGGCCGCTGCTGCTGCAGGTGCTGCGCATCGGTGGTGCGGTCT
TCCTGCTCTGGTATGGCCTGCAGGCCGGGATGCGTGCGTGGCGCGGTGGCAGCGCACTGG
CGGCGGGTGACGTGGACGGTGGCGATCGACGGCAGGTGCTGCTGACCTGTCTGGCCTTCA
CTCTGCTCAATCCGCACGTTTACCTGGATACGGTGGTGTTGCTGGGCAGCCTGTCCACGC
GCTATCCGGGCGATCTGCGCTGGGCCTTCGCCGCGGGTGCCTGCCTCGCCAGCGTGGCCT
GGTTCTGCACGCTGGGCTATGGCGCGCGCCTGTTGCAGCCGGTGTTCCGCAGGCCGTCTG
CGTGGCGGGTGCTGGATGCCGGCGTGGCGATGTTCATGCTCTGCCTTGCCATGCTGTTGC
TGTTGCGCCCGCTCTAGGCGGCATCCACCGCGCACAACGGTGTTTCGCCCGGGCGCAGGG
TCAGCACGCGCACGCCGCTGCCGGTGACCGCGACGGTATGCTCGAACTGCGCCGACAGCT
TGCCGTCGCGGGTGTAGACCGGCCATTCGTCCGGCTGCTGGCGGATGGCCGGCTTGCCCT
GGTTGAGCATCGGCTCGATGGTGAACACCATGCCTTCTTCCAGCACCATGCCGGTGTTGG
GATGGCCGTAGTGCAGGATCTGCGGTTCCTCGTGCATCTCCTGGCCGATGCCGTGGCCGC
AGTACTCCTTCACCACGCTGTAGCCGTGGCTGCGCGCGTGGCGGGCGATGGCGTGGCCGA
TGTCACCCAGGCGCGAGCCGGGGCGGACCGCAGCGATGCCTTTCCACATCGCCTGGTAGG
CGGTCTGCACCAGCCGGCGCGCGGCGTAGTCGACCTCACCGACCAGGTAGGTGGTGCTGG
AGTCGGCGATGTAGCCGTTCTTCTCCAGGGTGATGTCGAGGTTGACGATCTGGCCGTTGC
GCAGCACGTCGGTGGTGCTGGGAACGCCGTGGCAGATCACGTTGTCGATCGAGGTATTGA
GCACGTAGGGAAAGCCGTACTGGCCCTTGCTGGCCGGCCTCGCCTGCAGTTCATCGACGA
TCATGCGTTCGACGAAATCGTTGACCTCCATCGTGCTGCGGCCCTGCAGCGGCAGCTGGT
CGAGTGCGGCGAACACCTGGGCCAGCAGGCGACCCGATTCGGCCATCAGCACGATCTCGT
CGGGGCGCTTGATGATGCCCATCGGCTCAGACCTGGCCCGGGGGCAGCAGCGGCGGCTGC
ACACCGGCCGCGCGCAGCTCGCTGGCGACGATGTCCTGGAAGCTCAGCGTGGGGTTCAGC
TCGCAGAGCATGCCGACCCGGATCCAGAAGTTGGCCTGGGCATTGATCGAGCGGCTGGAG
ACGGTGCAGGCACGGCGCAGCTGGTCGTGCAGGGTGTCATCGATGTTGACGATGCCCATG
GATGGCCTCGAAGTATGAATATACGAATCGTAAATGTTTCGTATATCCATCTCAAGCCAG
CGTCATTCAGTCCGTGTGGGTGGCGAAGCGCAGCCGGTTGCCATCCGGGTCGCGCAGCAG
CATTTCGCGGCTGCCCCATTCGGTGTCATGCGGGGGCTGCTCGATTGGGACGTTGGCGGC
ACCGAAGGCGCGGTGCAGGCTGTCGACGTCGTCAACGATGAAGTACACCGCGCCGCCGAC
CTCGCAGTCGCCGCTGTGTTCGGTAAGGAAGATCGTCTGGCCGTCGCGGGTGAGCTGGGC
GAACAGTGGGAAGCCGGGTTCGAAGCGATGTTCCCAGTCGACCACGAAGCCCAGCCCCTG
CACGTAGAACGGCAGGGTGGTGTCGGCGTGGCGCATGCGCAGTTGCGGGATGACGGTCTG
GGGCATGGCGAGGGCTCCGGGACGGGAGTCCAGTGTAGTGCCGGCCGCTGGCCGGCATTG
GTCTGGTAGGTGCCAACCTTGGTTGGCATTGCCGGCCAGCGGCCGGCACTACCGGAGCCA
CGCCGGCCTGCGGCCGGCATTACCGGCGCGGTCAGCAGGCCGTCGGTACGGCGGCGATTG
CCGCCAGCAGTTCGCGGTTCACCTGCTGGTGACGCGCCTGCCAGGCAGGAAGATCTTCGG
CGCTGATGTCCGGTTGGCCATCCAGCGACGACAACCAGCGCTTGAAGCGGCTCTGGTAGT
TGGCCAGCGACACTTCCCCGGTGATGTCACTGCCGACCAGGCCGCCGGCACGCAGCGCCT
CGATCACCACCAGTGCGTCTTCCAGCTGGAATCGGCCCTGGTCCCAGTTGCTGCGCGCGA
CGTCCTCGGCGAACACGTCCTTGTCGATCGACAGGTAGGCCGGCTGCGGCGACTTGGCCT
GTTCGGCAGCGAACGCGGCCACCAGCGCTTCGGGGTGCTCGAAGCGGCGGAACGCGTGGC
CCATGCCGAGGCGATGGCCCCAGCTGACATCCACGTCCATGCACCAGTACGTCAAGCGAC
CGCCCAGCAGCGGGCGCCAGTGGTTCTCCCAGGCATGGCCGAGGCCGATGTCGCTGGAGG
TAATGCCGAGCACATGGATGTGCGAGATCTGCGGCAGCTTGCTGGCTGCATTCACCCATG
AGCCACAATGCACGCCGAACGGAAAACGCATGTTGTCCGGATGGTTGTCCAGCACTACCA
GCTGGAACGGCGCCTGTGTGCGCATGCGGCACAACAGCGGCAGGCTGAGATGATGGAAGT
CGCCACTGCCCAGCATCACGGTGCCGAGCTGCGCGGGCAGCGGCGCCAGCACTTCGGCGG
CGAAACGGTGCAGGGTGGCATTGCTGCAGGCGAAGCGCAGCGGGTCGTGCCACTGCGGCA
AGGCCAGGGTCTGCGCCTGGGGCAGCGGCAGCACGCCACCGTCCAGGTCGAGGATCAACG
GAGAACGCAACGGCATGTTCAACCGCCTCCATCAGGTTCGCCCTGCAGGTACGGGGCCAG
GCGGCGCAGGGCGGCACGCAGCAGCGGGGAGCGTGCGTGGATCGCGTGCCGGGTGGAGGT
GAAGCGGGCGCCCAGTTCGGCCTTGATCCGCGAGTCGGTCCAGCCGGCCACGTAGTGGCT
CAGGCCGTGCAGCAGCGCGTACTCGAGGTTGTGCATCCAGCTCACCGCGTACAGGTTGTG
CTCGCGTGACTGCGGGTAGGCCAGACCGATGTACTTGTCCACCAGCTTTCCGGCGTGGAT
GTAGCACAGGTTCCAGCCGATCAGCTGACCTTGGTGGCGGTACAGGAACATTCGTCCCTG
GCCCTGGCTGTCGGCCAGCAGGTACTGGAAATAGGTCAGGTCGAGCTGGTCGAAATGCAC
CGCGCTCTGCGCATACACGCCCAGGTACAGCGCATACAGCTCGGCCTGCAGCCGTGGGTC
GGCGAGGGCCGGATCGCCGGTGGCGATGCAGTCGATCTGCAGGTCATCACGCGAACGGAG
CTTGCGCCGGATGTTCTTGCGGCGCGAGGGCGACAGGCGGCCGAGGTAGCCATCGAGCGA
ATCGAAATCGATCGCCACCCAGGCAAGCGGCATGCCTTCCAGTTCAACGAAGCCGCGCGC
CAGCAAGGCCTGCAGGAACGCCGCGCTGTGCGCGTTGGCCGCGTCGTCCAGCAGCGGTGA
ATCGATGGCCAGGTCCTTGACCACCAGCAGCCGGGTATCGCCGATCGCGTGACGCGTCAC
GTCCTCGGCCAGCGCCTCCGGCGCCACGTGCGCCGGCAGCGGGGTGTACTCGGTGCTGGT
GGCACCGACGAAACGGGTCTTCCAGGTGATCCATGGCCGCCACAGGCGCGACAGCGGCAG
GCCGAGCAGCTTGCTGCGCAGCGCGTCGTCCATCGTGGTGGTCAGGTCCAGCGGCGCACG
GAAGGTCGGCAGGCCACTGGGAAGGCGGCCTGCCTCGAATCCGAGCGGCGGGTGGGCCAG
GAAACCCTCCAGCAGCGCGGCCGGTTCCAGCGCGGTGCTGGATGCGCGTGACGTCATCTC
CATCGGCACGGGAACCGGCAGCGCATCCAGCCTCAGCCCTTGGCCTTGGTCAGCGCCTGG
TCGAGCAGGGTGATCGCCAGGTCGATCTCTTCGTAGCTGATGTCCAGCGACGGCGCGAAG
GTGATCACGTTCTTGTACCAGCCACCCACGTCGAGCACGAGGCCCATGCGCTTGCCGTCG
TGCAGGAGGTCACCGGCCAGGCCGATGTCGACCATGCGGTCCAGCAGTTCCTTGTTCGGG
GTGTAGCCGTCGGCCTGGCAGATTTCGGCGCGCAGGGCCAGGCCCAGGCCGTCGACGTCG
CCGATTTCCGGGTGGCGCTTCTGCAGTCCACGCAGGCCGTCGAGGAAGTACGCGCCCTTT
TCCGGTACGGTGCGCTCGTAGTCCATTTCCTTGCCCAGCTTCAACACTTCCAGGCCCAGG
CGGGTGCCCAGCGGGTTGGAGTTGAAGGTGGAGTGGGTGGAACCCGGCGGGAACACGGTC
GGGTTGATCAGCTCTTCGCGTGCCCACAGGCCCGACAGCGGGTTCAGGCCGTTGGTCAGC
GCCTTGCCGAACACCAGCACGTCCGGGGTCACGCCGAAATGCTCGATCGACCACAGCTTG
CCGGTACGCCAGAAGCCCATCTGGATCTCATCGACCACCATCAGGATGCCGTACTTGTCC
AGCACGCGCTTGAGGCCGGTGAAGAAGTTGCGCGGCGGAATGACGTAGCCGCCGGTGCCC
TGGATCGGCTCGACGTAGAACGCGGCGTACTCGGCCTGGCCGACCTTGGGGTCCCACACG
CCGTTGTACTCGCTTTCGAAAAGGCGCTCGAACTGCCACACGCAGTGGTCGGAATACTCG
TCCGGGGTCATGCCCTTCGGGCGACGGAAGGGGTACGGGAACGGGATGAACATCGCGCGC
TCGCCGAAGTGGCCGTAGCGGCGGCGGTAGCGGTAGCTGGAGGTGATCGACGAGGCACCC
AGGGTGCGGCCGTGGTAGCCGCCTTCGAAGGCGAACATCAGGCTCTTGCCGCCGCGCGCG
TTGCGCACGATCTTCAGCGAGTCTTCAATGGCCTGCGCGCCGCCGACATTGAAATGCACG
CGACCGTCGAGGCCGAACTTTTCGTGCATGTCCACGGCAATGGTCTTGGCCAGCTGCACG
CGGGTCGGATGCAGGTATTGGCTGGCGACCTGCGGCAGGGTGTCGATCTGGTCCTTCAGC
GCGTCATTCAGGCGCTTGTTGCTGTAGCCGAAGTTGCAGGCCGAGTACCACATCTGCAGA
TCGAGGTAGGGCACGCCCGCACCGTCGAACATGTAGCTGCCTTCGCCGCGCTGGAAGATC
TTCGGCGGGTCGACGTAGTGGACGGTATCGCCGAAGGAGCTGTAGCGGGCTTCGTCGGCC
AGCAGCTGCGCGTCGGAGGCAGCGGCGTCGGCGTTCTTGTCAAAAATGTTCATGCAGTTC
GGTTCCGTGAAGGACGTTCGAAAGGGGCGACGGGGGAGCGTGCTTGGAGGGAGTACTCAG
GCGGTGGCCAGCAGCGGGGGCAGTGCGGCGGGCTGCGGGCGGGCGTCGATGCGACGTGGC
TGCAGCAGGCTGCCATCGAGCAGGCGCGGCAACAGTGCGACTGCATCGTGGAAGGTTTCG
ATGGCGGCATGCTCGATGCCGGCATTCGTGCAATGGGTAATCAGGCGGCGCTTGGCGAAC
ACGAAGTCGGCGTCTTCGGACACGCAGAAATCCGAGCTGCCGTCACCGATCATCAGCACG
CGCGGTGCTTCGTTGGCGCGCGCCTGCGCGGCGCAGGTGCACTTGCAGGTGCCACTGCGG
CAGCCTTCGGCCTGGTAGGGCGACTCCAGTTCCCAATGGTCTTCGCACCAGCGCAGGTGG
TTGGCCACCACCGGCAGCTGCGACAGGCCGTGGTTGGCCAGGATGCGGTGGATCGCATAG
TCCAGGCCGTCACTGACGATGCGCAGCGGCAGGCCCAGCTGTTCGGCACGGCTGACAAAG
GCGGCGAAGCCCGGGTCGATCTGTACCTGGTCCAGGTGCGCGTCGAGCGTGGCCGGGTCC
AGCTTCAGCAGCCGCACCTGGCCCTGCATGCATTTACGCGAGCCGATCTTTCCCGCTTTC
CACTGGTCTTCCAGTTCCTGCCAGCCCGGCTGGCCGTACTTTTCCAGCAGCGAGTCGATG
ACATCTTCGAGGCTGATGGTGCCGTCGAAGTCACACAGGATGCTCCAGTGCATGGGCAGG
TCCGTCGATGAAAGAAACGCCCGGCCCGATGCCGGGGCAGGCTCAATGTAGGCAGGCCGC
CTTTCTCGTTCCTTTCCTGTTGAAAGGCTCTTCTGACAGGCTGGGAAAACGTTCAGGAAG
GTGCACGGATGAATGCGCGGAGGGCAGGCCACGCGTGCACGTTCGGGTCAGGCGCGGGCC
AGGACCTGCAGTATTTCGGCAGTCTCTTCGCGGGTCTCCCAGGCGCTGTTGCCAAGGGTC
AGCATGCGTGCGGCGAAGTCGCGTGCATTGGGCATGTCGTCCTGCGGCACGATGCCGCGC
AGGTACGCGTAGCCGGGCAGGGCATGGATGAACATGCGGCTGGCGCCGAGACCACGTGGC
CACAGGTCCTTCAGTACGGCATCGCGGGCGCGCTGGCTGGGCAGCAGCAGCATCAGCAGT
GGCCAGGTGCCACCGCTACCGGCGAGGCCGTCGACCACTTCTACGGCTGGCAGCTGTGCC
AGCTGCACGCGCAGCTGCAACGCACGCAGGCGACCGGCCTGCAGGAACGCCGGCAAGCGC
CGCGCGGCATGCGCGCCGATGTTCTGCCGCCAGTGGCTGACCCGGTGCTGCGGTATATCA
AGCGGGAAAATGTCACCGACCGCTTCTTCCAGATCGTCGCGTTGAAGCGCACTGCGCAAT
GGATTGCCATACACCAGCGACAGCAGCGAAGGGCGATAGCAGGCAGCAAGGCCGATCAAC
TGCACGCTGCGCAGCAGCTCCCAGTGCAGGCTGGAGCGAACGTGCTGGACGGCATGTTCG
GCCAGCCCAGCACGCAGTTCGTCGTCACGGCTGACCAGCAGGCCGCCTTCATGCAGGCTC
AGGCCCTTGCCGGCAGCCAGGCTGAAGAATCCGATATCGCCACGCAGGCCGACACTGCTG
TTGCCGACCCGTGCGCCGAGTGCCTGTGCGGCGTCCTCGATCACCCAGGCGCCGGCGTTG
CGGGCGACTTCGCAGGCCAGTTCGACATCGGCGATGCGCCCGCCCAGGTGGGTCGGCAGG
ATCGCCAGCGTGCGCGCATCGGCCAGACGCCTGAGCTGGCCGGGATCAAAGTCGAAGTGG
CCACGACGGGTATCGCAGAGTTGCACGCGCAGGCCCAGGCTGTGCACCGCGATCGGCACC
AGCGGGCAGGTATAGGCCGGCATGATCACGGTGTCGCGCCTTGGCGCGCGCTTGCGCAGC
GTACGCAGCGCGATCAGCAGTGCATGCGTGCCGGAACAGGTCAGCTGCAGTGGCGGTGTG
CCGAGCTGGCTGGCCAGGACTTCGCGCAGGTCGCCACCTCCGGGCAGGAAATCGCTGGCC
TGAATCGGCAGGCCAGCGGTAGGTGGCAGTTCGCGCGCGAACAGGCTCATCGCAGCCCGC
TCACGACGCGCTTTCGGCGGGACTGTGCGGGTCGTCCGCTTCAGCGCGGCCGAGGCAGAC
GATGCCGGCCACGATCAGTACCGCACCGAGCAGATGGTGCAGGGTCAGTGGCTCGTTCAA
CAGCCACGCCGACAGCAGCAGCACGCTGATCACTTCCAGGTGTGATGCGGCAAACGCGGG
GCCGATCGGCGCATGGCGCAGCAGGCTCATCCAGGTGAAGAACGCACCCACGTAGCCGAG
GATGGCGCCGTACACCCACGGCTGCGACAGCACGCGCAGCAGCCAGGCGGTGTTGGCCTC
GACCGGCAGCGCGGCGTCACCGGCGTACTTGAAGCACAGCTGGGCCAGCGTGTCGAAGGC
CATCAGCAGCGGGAAACCGATCACATACAGGCGCCTCATGAGCCGGCCCCCACCATCGCC
ACGCCTGCGGTGACCAGCAGCATGCCAGTCACCCGCAGCGGCGTGAGCTTCTCGCGGAAC
AGGAAACGACCGGCGATCATCAACGCAACGATGTTGATCGAGCCCAGCAGCACGCCCTTG
GACAGCGGCACCAGCGACAGGAACGCAATCCAGGCCACGAACTCGAGCACGTAGCAGGCG
ATGCCGATCCACAGCCAAGGGCGGCTGAGCATGTGTTTCCAGCGTTGCAGTCCTTCGCCT
TCCTGCGGATCGCTGGCGGCGGCCTTGAAGGCGAGCTGGCCACCGGTATCGAGTACCACA
TTGGCCAGCCACAGCAGGGTGGCGAGTGCCCCCATCTCAGGCCACCGCCTTGAGCACGCC
CGTGCGTTCACCGATCTCGGTGAAAAAGCGCGCGCTGCGACGGATCACATCGCGGCGTTC
GCGATCGATGGTGATCATGTGGTAGCTGTCTTCCAGCACCACCAGTTCCTTCGGGCCGCT
GACCCGCGACATCACCAGCTCAGCGTTGCCCATGCTGGCCACATCGTCTTCGCGGGCGTG
CATCACCAGGCACGGTGCGGTGACCTGGTGCAGGTGGCGGCGGGTCCAGTTGCTCAGCGC
ACGCATCTCGGCCAGCGCATGCCAGGGATTGCCCGGCAGGCCGGCGGCGGCGCTGTCGCC
GGACAGCATGGCGGCGCTGACCTGCGCGCGCAGGCGCTCGTCGCGCAGGCCGTACGGCGG
TTCTTCCATGAACATGCGGTCGCGGCCGATGTTGAAGCGCTTGAACCACGGCAGCAGGAA
CGAGAAGCGGGCCACGGCGGGGATGTTCCAGCCGTCATAGCGGAAAGTGGCGCCGTATAC
GCCGACCCCGGACACCCACTCGGGGCGACGTGCAGCAAGCGCCAGTGACAGCACCGCGCC
CATCGACAGGCCACCGACGAACAGCTGGTCAACCTTGCCGCGCAGGGTTGCCGCGGCATC
TTCCACGCCCTGGTACCACTGTTCCCAGGTGGTCGCCAGCAGGTCATCCACGCTGCCGCA
ATGGCCGGGCAGCTGCACGCCGTGCACGGTGAAACCGGCGTTGTTCAGCCCTTTGCCCAG
CATGCGCATTTCCGCCGGAGTGCCGGTCAGTCCATGGACCAGCAGCACGCCCTGTGGGCC
ACCGGGGAGGAAGAAGTCGTGCGATTCGGTCACCTGGCGGCTCCGGGACGGCAGTGGGGA
TGGCAGGATCGCAAGCGCGATTTTCGCCAGCCTTTCAGCGCCCCGGGCCGGGTCAGGGCG
CCTTCAGCAGCGGCAGCGTGATGGCGACCTTCAGTCCGCCACCGGGGCGGTTCAGGAAGC
TCAGGCGGCCGCCGAAGTGCTCCACCGCCTCGTGCGCGATGGCCAGGCCGAGGCCGGTGC
CGCTGGCAGCGGTGCCCGGCGCCCGGAAGAAGCGCTCGCCCAGCCGTGGCATCACGTCGT
CGGGCACGCCAGGGCCGTTGTCTTCCACATACAGTTCGACATCATTGTCGTCCAACGCGT
GCACGCCTACCGTGACGGTTGCATTGCGGCCGGCATAACGCAGGGCATTGTCGATCAGGT
TGTCCAGCGCCTCCTGCAGCATGGCGCCGTTGCCGAGTACACGCAGCGGATGGGGGCTGC
CGCGGTAGCCCAGATCGATGCCATCGCGGATCGCCTCCGGTACGCGCATGCCGACCCACT
GCGGCACCAGCTCGCACAGATCCAGTGCCTCCACGGTATCGGGCACGGTCTGCGCCCGGC
TCAGCGCCAGCAGCTGGGTGCTGACCCGGGCCGTGCGCTGGTTGAGCCGGCGGATGTGCT
GCAGCGCCTCGCGCACCGTATCGGGGTCACCGTGTGCCAGCGCCTGGTCCACGTGCAGGG
CCATGCCGGCCAGCGGCGAACGCAGCTGGTGCGCGGCATCGGCGATGAAGCGGTTCTGCA
ACGTGATCATTTCCGCCTGGCGGGCAAACAGATCGTCGATGGTGCTGATCAGTGGCTGGA
TCTCCTCCGGTACATCGGCATCGGAGATCGGTGCCAGCTCGCCGCGGCGCTGCGCCAGGC
GGGTCCTCAGCGGGGTCAGGATGCGCAGGCCGTAGGTCACGCCGAACCAGACCAGCGCGG
CAGTGCCCAGCGCCAGCATGGTCATCAGCGGGATGATGATCATCAGGATCTCGCGCGCAC
GCTGTCGGCGGTCGGCCATGCTCTCGGCCACGGTCACCGCCAGCTGGTCCTGTGGATCGT
TCATCGCCTGCGTGCAGACGGTGGCCATGCGCACCTGCTGGCCATTGAGGTTGCCGTCGT
ACAGCGCCGGATGCACGCCGGTGCAGTCCTGTGAAGGGGCGTACGGGCTGAAGTCTGCAT
TGCCGCTGAGGGTACCCATGCGGCTGCTGTCGACGTTGAAGTAGCGATGGCCGTCGGGGT
CGTACTCGATCAGGAAGCGTGCCTGCGGAGACAGGTCGCTGGTCACCGGCATGGTGCTCA
GCATCTGCGCGAACGAATGCGTGTCGTCGATCAGGTTGCGGTCGTGGATGCGGTTGGAAT
AGTCCAGCGCAACGTAATAGGCCAGGATCGTGTTGAAGGTGAGCAGGCCCAGCATCGGCA
GCGCCAGAAAGGCGAGCAGGCGCCGACGCAGGCTGGGTGGTCCACTGATCACGAGGCGCT
TTCGTCCTGCGCGTCTTCCAGCATGTAGCCCAGCCCGCGCACGGTGCGGATGCCCATGCC
GCCGGGTTGCAGCTTGCGGCGCAGGCGGTGCAGGGCGATGTCCAGGCCGTTGTCGGTGAG
ATCCTGGCCCCAGTCGCACAGCGCTTCCACCAGTTGCGCGCGCGACACGATGCGCTCGGC
GCGAACCGCCAGCGCCGACAGCAGGCCGAATTCGCGTGCGGTCAGTTCCAGAGACTGGTC
GTCGATCCACACCCGATGCCCGGCCAGGTCGATGCGAAGGCGGCCGATGCGCAGGTCCGG
GTTGCCATTGCTGGTGACCCGGCGCAGCTGGGCGCGCACGCGCGCTTCGAACTCGTCCAG
CGCGAACGGCTTGACCAGGTAGTCATCGGCACCCAGGTCGAGCACACGCACGCGCTCGGC
CAGGCCGTCACGGGCGGTCACCACCAGCACTGCGAGGCCATCACCGCGCTGGCGCAGGCG
CTGCAGCACGTCGCGGCCATCCAGCTGCGGCAGCCCCAGGTCCAGTACCAGCAGCGCGTA
CTGCGTCGAGCCCAGTGCAGCATCGGCGTGCGCACCGTTGTCGACGTGGTCGACCACGTG
CCCCTGCCGGCGCAGCGAGGCGCACAGGCCGGAGGCGATATCCGGGTCGTCTTCAGCAAT
CAGAACGCGCATGCGCGGGGCTCCTGTAACGGTCAGGCCCACCGGATGGACGGGGTGGGC
CTCTCGGCTGCCGAGGGTAGCCGCAAACCGGCTGCAGGTGGAGCGCGCCGGCACCTCCCG
GCACCGTCGCGCTGTCTCTCCATTCAGTCCTGCAGGCCCGGCTCACCGAGCGCCAGCGGC
ACCCGCGAACCATCCAGCAGGCCACGGCTGAGCTTGCCACCCTCGATGAACAGCAGTTCG
CCGTTCTCGCCGTTCTTGATGCTGCTGTCGATGGCGATCACGCGGTCGCCGTGGAAGCTG
CTGACGTGCGGCATCGAGGTATGGCCAACCACGATGCGCTTGAGCTGCAGGCGGTCGAGC
ACAGCCTGCACACCCGCGGTGTCGAGGCGGCCATCGAAATAGCCGCGGTACCAGATCGGG
CTGGTCTTGCCGTCATACAGCGGTGCGGTGGCCGGGTCGGCCTTCACTTCGGCCTTGGGC
AGGCCCAGCGAGGCCTGATAGGCCGCGTTGGTGCGTGCCGGGTCCAGCGCCAGCTGCACC
GCCTCGGGCGAAATGCCGCCGTGCAGGAACAGGGTGTCGCCGATCTTCAGCAGCACCGGG
CGGGTGCGCAGCCACTGCCCGATCACCGAATCGGCACCGTACAGCTGCGGGTAGCTGCGG
CCGAGCAGCTGGGCGCTGCGCAGGTACTTCGGGTTGACGTAGCGCAGGTCGTCGTACAGC
ACCATGGTCTCGTGGTTGCCGAGCACGAAGTGCACTGCGCCACCGGCGGCGGCCGCCTGC
TGCTGCAGGCCATACAGCAGCCAGAACGCTTCGGTCACCTGCGGGCCGCGGTCGAACACA
TCGCCGGCGATGACCAGGGTGTCCTTGCCCAGCGCCCAGCGGTCCTGTGCGTCGATGACC
TGGTGGGCGCGCAGCAGGCGCACCAGCAGCCCGTACTGGCCATGGATGTCGGACAGCGCG
ACGATGCGCGGCACGGCCGGCAGCACGGAAACCGAAGGCGCGTTCGGGGCAGCCACATGC
ATGCTGTGTTCGTAGCCGCAACGCGGGGCGATGTCGGTGCCTGCGGCCTGCGTGGCAAGC
GTGTGCGACTCGACCTTGTTGTCGCAGATCCATTTGGCCTGCAGCTGGTTGCCCTGGCGG
AACACATAGGGGCCATCGGCCTGCACGTGGTCGGCGGGCGCGGCAACCTCGCGGGCCTGC
GTGGTTGCTGTGGCGCAGGCCAGCAACGGCAACAGCAGGGCGGTCAGCAGGGAGGGGCGA
TAGCGCGACATCGGGGGCATCCGGCGGCGGAAAGACCCGATGCTAACCGGCGAGGGCGTT
CGTCGGTGTGCGCGAATGGGCGGATCAGGTGTCGCGCTCGTCGTCCCTGAGCTTGCGCAC
GCGGGTGGCGGTGGGCTGAAGCGGCTGGCTGTCGCGCCCGCGCGGCTGCATGTAGGGCAG
CGGCCGCCGCGTCGCCAGTTCGATCAGCTGTGAATGGGCTTCACCTGCACCGAAGCGATG
GCGCTCTCCCCACTGGCGAAGTGCGACCAGCAGCGGGAACAGTTCCAGGCCTGCGGCGGT
GAGCACGTACTCCTGGTAGGCCGATCCATCGGAGGCCGGCTGCAGCTGCAGGATGCCGGC
CTCGACCAGCCGGCGCAGGCGGTCGCTGAGGATGTTGCGCGCCGCGCCGAGGCTGCGCTG
GAAATCACCGAAGCGGGTGATGCCGTCGAAGGCGTCGCGGATCACCAGCAATGCCCAGCG
GTCACCGAGCAGGTCGGCACTGCGGGCTACAGGGCAGGGGCTGTCGGCGTGCATGCTGGG
TATCTCCGAATGTGGTTGCAGTTTAAAACCAATGGCGATAGCCTGCATCTGGTTTCAAAT
TGCAACCATATGATGAGTGCCATATCGCTTCCCCGCCCGCTGCTGGTCCTGCTTGCGGCT
GCCGCCGGCGCCAGCGTCGCCAACGTCTACTACGCGCAGCCGCTGCTGGATCAGCTTGCA
CGCGCCTTTGCGATGGACCGGGCCGTGGCCGGCGCAGTGCTGGCTGCCACCCAGGCCGGC
AGCGTGCTGGCGTTGCTTGGCCTGCTGCCGCTGGCGGACCGCGGCGACCGGCGACGCCTG
CTGCGGCTGCAGTTGATCGCGCTGGTGCTGGCCCTGTTGTGGCTGGCGGCGTCACGCACG
GCGAGCTGGCTGTTGTCGGGCATGCTGCTGGCAGGCCTGTTGGGCACCGCGCTGACCCAG
GGCCTGATTGCCTATACCGCCATGCTGGCACCGCCCGAGCAGCGCGGTCGCGTGGTCGGT
GTGGTGCAGGGCGGCGTGTTCATCGGCCTGCTGCTGGCGCGCGTGGTGTCCGGTACGGTG
GCGGCGGCCTTTGGCTGGCAGAGGGTCTACCTGCTGTCAGCGGTGGTGATGGCAGCGTTG
GCTGCGCTGCTGTGGCGGCGCCTGCCCGCAGTACCGGTGCCGTCGGTCCCTCCACGCTGG
CGCGAGCTGCTGGGCTCGATGCAGGGCATGCTGCGCCGCGATCGAACGCTGCGCGAGCGC
GGGCCGCTGGCATTGCTGCTGTTTGCCGGCCTCAATGTGTTCTGGGCGGCGGCACCCTTG
CCGCTGTCGGCACCGCCGCTGCACTGGTCAACCGCAGCCATCGGCGCGCTCGGCCTGGCC
GGCGTGGTCGGTGCGCTGATGGCGGCGCGGGTCGGACACTGGATGGACCGTGGTTTCGCG
CATCGGGTCAGCCTCGGCGCGCTGTTGTTGCTGCTGGTCGCGTGGTGGCCGCTGCTGGGC
CTGCCGCAGTCGCTGTCCTTGCTGCTGCTGGGTGTGGTCGTGCTCGACCTGGGCGGCCAG
GCACTACATGTCTCGAACCAGGCATTGTTGCTGCGTGCACCGGCAGAACAGCATGGGCGC
CTGGTGGCGTTGTACATGCTGTTCTATGCGCTGGGCAGTGGTGCAGGCGCGGCGGCGGGG
CCTTGGATGCAGGTGCGGCATGGCTGGCCTGCCGTGTGCCTGCTGGGGGCAGGCATCGCG
TTGCTGGCGCTGCTGTGGTGGGCAGCGTGGCGGGTGGGTGCGGTGAAAGCAGCGGCTGGG
CGGCGTATCGATCGAGCCGGCTGTCGGTAGAGTCGACTGTCAGTCGACCGCTCTTCGCCC
CGCGTGCGAAAAATCCCGCGCTGCGCGCGATAGTCGACCAGCGGTCGACTCTACCTGTCC
TGCCGTCATCGCTGCAGCGCACGCCGCCCGGGGGCTTCCTGCAATGCCTCGCTGGCCACC
ACCACGCGGTTGCGGCCGCTGCGCTTGGCCTCGTACATCGCGGCGTCGGCACGTGCCATC
AGCCGCTCGTAATCCGGATGACCATCGTGACCGGCCACGCCGATGCTGGCGGTCAGTTCC
AGCACCTGGCCATTGGCCAGCGCTACCGGCGACTGTGCGATCTGCCGGCGCAGGCTCTCG
GCGATCACGGTCGCCTGTGATTCGCTGGCCGCCACCAGCACCACCACGAATTCTTCGCCG
CCATAGCGGAACAGGTAGTCGCTGCCACGCGTGAGCTGGCCGAGCAGGCCGGCCACATGC
TGCAACGCGCGGTCGCCGGCATCGTGGCCGTGGCCGTCGTTGATTGCCTTGAAGTGATCC
AGGTCGAGCAGCAGCAGCGAGAACGGTGTGCGGTTGCGCGTGGCCAGCTCGATTTCCCGG
CGCAGCACGGTGGGCAGGAAGCGACGGTTGAGCAGGTTGGTCAGCGCGTCGCTGCCGGCA
TCCAGTTCGCCGATGCGCTCGAACAGCAGTGTCATCAGGGTGCGGATGGCGGCCAGGTCC
TCGCGGATGGCCGGCAGTACCGCCAGTCGCTGCGCCGGTGCATCGCCGCTGGCGCGCTGC
AGGTGGCCGTCAATACGGGCCATCAACTGGCCCACCTGCTGCGTTTCGCTGCTTTCGCCG
AAGCTGGGGATGCCCTTATGGGTGAACCACAGGCCGAACTCCGAGGTGGCCAGGCTGGCG
TTGTCGCTGGCCTGCACGTGGCCGGCGAGTGCGTAGAGCAGGGCGTTCTCCCAGTCCAGC
AGCAGTGCGCGCTGGCGCTCGCGTTCGGTACCGACGTTCTGTACCAGCGAGAACAGCCGG
TAGGCGGCGTCGGCACGGGTGGAGCGATCGCGCGCATGGGTGTAGGCCAGGGTCATGCCT
TCCATGGCGATGTCCATGATCGCGCTGAGGCAGTCGATGGCGGCGAACGCGGTCGCGCTG
TCGGGCGCGTCGTCGCGCAGGCGCACGAACAGCTCGTGCTTGAGCACGCGCGCACCGCGG
GTGACCAGGTCGACCGGGATGCCGACCCGTGCGTGTACGTCGCCGATCACCCGCTGCGAG
GCGACGGTGGTGGCGATGCCGGAGGCGTCGGTGGTCAGCAGTTGCACCAGCCAGCGCTGC
ATGGCCGGCTGCAGGCGCTGCTTGACCTGGTCGTGGGACAGGAAGCGGCGTGCACGCCCG
TCCTGCAGCAGCACTTCGTAAAAGCGCTGGGCCAGCGCGGGTGGGGCATCGGTGGCAGCG
GCCTTGAGCAGCGCGGTGGCGGCAGGGCCGGCCTGGAGCAGGCAGTGCTGCCAGGCCTCG
GCCAGCGGCTGGCTGGCATCGTCCAATTGGGGTGGTTCCACGTCGATCTCTGACTGCGTA
CGGCAAACCACGGGTATCGGCCGCGGCGGCATACGGTTGATGGCGGGTTAGCCGGCCAGT
TTACGCGCGGTGCAGGATTGCACGGTGCGCAAACCACAGCGGCGCCGCTGCGGCAATGAG
TGAACGCATTTGAGAATCAATCGCATTAATGGGAGAATGCGCGCACGGAACGGGCTGCAG
GTGCCTGCAGGACTGCTCCGCCTCCCCCTCGTCGTTGCCTCAAGCCCTTTGCCAGAGGCC
CCGTAGCCCTGCCAGAAGGTCCTGATCATGTCTCCTGCCGTTGTCCTTTCGCCGCGCCCG
CTGGCGCTTGCCGTTGCCGTCCTGCTGGCGGGCAGCGCCCTGACCGCCCAGGCCGAAACC
GACGCCACCGATATCGACACGGTGCACGTCACCGCCTCGCAGATCGCGCGCCAGGCACTG
GGTACCTCGACCATCACCGCCGAGGACATCGCCCGGCGCCCGCCGGCCAACGACATCGCC
GAGCTGCTGCGGACCATGCCGGGCGTGAACCTGACCGGCAACAGTGCCTCGGGCCAGTAC
GGCAACAACCGCCAGATCGACCTGCGTGGCATGGGCCCGGAAAACACCCTGATCCTGGTC
GATGGCAAGCGCATCGGCGCACGCGATGCCGTGCGCATGGGGCGCAGTGGTGAGCGCAAT
ACCCGCGGTGACACCAACTGGGTGCCGGCGGAAATGATCGAGCGCATCGAAGTGCTGCGC
GGCCCGGCGGCGGCACGCTACGGCTCGGGTGCGTCTGGCGGCGTGGTCAACATCATCACC
AAGCGCCCGACCGGCGACCTGACCGGTGCGGTCGACCTGTATGGCCTGGTGCCCGAGCAC
AGCGCCGAAGGCGGCAGCGAGCGCGTCGGCCTGCAGTTGAGCGGGCCGATGACCGACACC
CTGTCGTTCCGCCTGTACGGCAATCTCAACAAGACCGACGCGGACTCGCTGGAGCTCAAC
CGCCAGTACGCTACCAACCCCAACGCGGTGCCGCCGGCCGGCCGCGAGGGCGTCAAGAAC
CGCGACATCAACGCGCTGCTGCGCTGGGACGTGACTGCCAACCAGGTGGTGGAGTTCGAA
GCCGGCACCAGCCGCCAGGGCAACATCTACGCTGGCGACCGCGCGGTCAGCACCACCGGT
ACATCGACCGGCGTTGACCTGGCGGCACTGGCCGAGGGCGAAGCGGAGACCAACCGCATG
TACCGCAACACCGGCGCGATCACCCATCGTGGCCGCTGGGGCGATGTGACCTCGCGGGTG
ACGGCCGCGGTGGAGGCGGTCAACAACTCGCGCATCAACGAAGGCCTGGCCGGTGGCCCG
GAGGGCAGCTTCAACGGCACCGACTGGTCGACCTCGCGCCTGCGCAACTACCAGCTGGAT
GGCGAAGTGAGTTTCCCGACCACGCTGGGCGGCGCCGAGAACATCTGGACGCTTGGCTTT
GAATACCTGGACAGCCGCCTGACCGACCCGTACTCGATGAGCCAGTCCAGCAGCAGCGGC
GGCGGCATCCCGGGGCTGTCGGCCGATCGTGCGCGGGGCAAGGCCGATGCGCAGACCACC
GCCGTGTTCGTCGAAGACAACATCTACCTGGGTGAGCGCTGGATCGTTACCCCGGGCCTG
CGCTTCGACCACCACAGCCAGTTCGGCAACAACACCAGCCCCAGCCTCAACGCGCAGTTC
CGCATCAACGGCGACTGGGTGGTGAAGGGCGGCATCGCCCGGGCGTTCAAGGCGCCGAAC
CTGTACCAGTCGAATCCGGACTATCTGTATTACACCCGTGGCAATGGCTGCCCGAATGCA
CTGCCGAGCCTGGGCGCCGGCTGCTACATGCGCGGCAATGCGGACCTGAAGGCGGAAACC
AGCCTGAACAAGGAACTCGGCATCGAGTGGGCACCGCAGAGTGGCTGGCAGGCATCGTTG
ACGTACTTCCATAACGACTACAAGGACAAGATCCAGGCCGGCTACACCCAGATCGGCCTG
ACTGCCGACACCAGGGGCCGCATCTTCCGCTGGGAGAACGCGCCGAAGGCGATCGTGCAG
GGGCTGGAAGGCAACCTGGTGATCCCGCTGCTGGGCGAGCAGGGCAACCGCCTGAAGTGG
AGCAACAACTTCACCTACATGGTGGAGAACGAGAACAAGCGCACCGGCCAGCCGCTGTCG
GTGATTCCGAAGTACACCGTCAACACGATGCTGGACTGGCAGGCCACCGACAAGCTGTCG
CTGCTGCTGACCGGCACGTTCTACGGCAAGCAGAAGCCGGCCACTACCAACATCAACAAT
GATCCGCGCTGCACCGGCACCTGCGACCCATCGATCGCACTGCAGGATCGCGGTGCGTAC
AACATCTGGGGCGTGAGCGCGCGCTACAGGGTGACCGAGACGGTCAGCTTCGGCTTCGGC
GTGAACAACCTGGCCGACAAGCGCCTGTTCCGCGAGGCCAACAGCAGCGATGCCGGCGCG
GCGACCTACAACGAGCCGGGCCGCGCGTACTGGGCCAGCCTGCGCTTCGGGTTCTGACCC
GATGAGGCCTGCGCCGGGGCGTTCCCCGGCGCAGCCTGAAGGCTACTTCACCTGCCGGCA
ATCGCGCAGGTGGACGCCACCGGTGTCCATCTTGTCGACCACGCCTTCCAGTTTCACCCA
GTCGTTCTCGCGCAGGGTGGCGCCCAGCGCCATCTGATCCGGCGCCAGCGCACAGTGCAC
GGTGAAGTTGGCATTGTTGTCGTCGTTCGACTGGCGTCCGCCGATGCCACCGATGCCCTT
CATCTTGGTGACCAGATAGCCCACCTCGAAGGTCTTGGCAAAGCGGTTGGGCTGGGCGGT
ATACACCTGGCCATCGATGATGAAACGACGGCCGAAATACTTGACGAGCAACGGCTGGTA
CATCGCATCGGTATCCGGCGGGGTGCTGGTGCCGGAGAACAGCGCCCTGAGCGGTGCGGT
GTTGATTTCCCGCTGCAGCCGCTTGGCGTCCTTGCCCATTTCGGTGGACATGCCGACCGC
AGTGGCCTGGATCGGCTTGTCGAAACCGCTGGAGACACGCACGGCTTCTGCGATCGCCTC
GCCTTCGGGGCCGGTCTTGAGCTTGTCCAGCCAGCCACACAGCGCGCTGCGTGCGTCCTC
TTCCTTGGCGGTCTGCCCGCGTGACAGCTTGGTGCCGACCACCACGTTGCCGCCATTGGA
GGCGGTGATGATGCTGACCAGCGGCATCTTGGTGTCGGTCTGCAGCACGTACATCTGGCC
TTCGGTCTCGGTGATGACATCTCCGCTGACGAAGTTGTTGCCCTCATCAAGCGCTGCCTT
GCGCAGCTGGCCCAGGGCGCTGCGGGGCTTCAGGCCGGGGAGGGTGACTTCGGAAGTGAA
GAACTGGCCATTGCGGGGATCGCCTACCGCCTGGAAATTCTGCTGGCAGGTCTTGGCCGA
GGCGCTTGCGGCCGTGCCCAGCGCGCAGGCCACGGCGACGGCGACCCAGGGGGTCTTGGT
AGTCCACATGTTCCGGATTCCTTGTGCTTGGGTGTCCATTGCGGGCCGCAACGCCGAAGC
GATCCGGCTGCCCGTTCCCCATCCAGAGGGGATGTGGTCATCATAGTGTGGCCCGGCACG
GGCGCAAGCTGCGGCGAGCCGCGACGTGCAGTCTGCAATGTTATAAACACCGTGATAGTT
TCCCCACGGTCGCCGGCGTAGCCTGCCTCCATCGCAAAGGAGCTGTTGCCATGGGCCACG
ACCACGATCACCTGCCATCCGAGATCCGCCACGAGAAACCCTTGTGGTGGGCGCTCGGCC
TGACCTCCACCTTCCTCGTCGTCGAAGTGGTGGGCGCGTTCTGGACCAACAGCCTGGCGC
TGTTGTCCGACGCGGCACACATGGCCACCGACGCGCTGGCCCTGATGATCGCGCTGGTCG
CGGTGCGGCTGAGCCGGCGCCCGCCGGATGCGCGTCGCACCTACGGCTATGCGCGCCTGG
AAGCGCTGGGCGCAATGATCAACGGCGCGATGCTGTTCGTGGTTGCCGGCTACATCCTGT
GGGAAGCCGTCGGGCGCTTCAGCAAGCCGCAGGAGATCGCCTCCACCGGCATGCTGGTGA
TCGCCTCGGCCGGCCTGGTCATCAACCTGATCTCGATGCGCCTGCTGCAGGCCGGCAGCG
GCGAGAGTCTCAACGTGAAGGGAGCCTACCTGGAAGTGTGGGCGGACATGCTCGGCTCGG
TGGCGGTGATTGCGGGTGCGGTGCTGATCCAGTTCACCGGCTGGAAGCCGATCGATGCGA
TCCTGGCGGTGCTGATCGGCCTGTGGGTGTTGCCGCGCACCTGGGTGCTGATGCGCGAGG
CGATCAACGTGCTGCTGGAAGGCGTGCCCAAGGGCATGGACGTGGCCAAGGTGCGCGACA
GCCTGTCCAGCCACGCCGCGGTAATGGACGTGCATGACCTGCACGTGTGGGCGCTGGCCT
CCAGCACGCCGGCGCTGACCGCGCATGTCGTTACGCGCGACGGCACCGATGCCGATGCGC
TGCGCCGTGAGCTGAGCGGGCGCCTGCACGATGACTTCGGCATCGAGCACGTGACACTGC
AGCTTGAAGCGGACCACTGCGGCGAAGCCTGTGGTGAGCCGGCGCCGGTGAAGGGCGGCG
AGCATGAGGGCCATGAAGGTCATGACCACGACGAGGACGCGCAGGGCCATCGCGGTCACG
TGCATCGTTGAATGGGATATGCCGTCACGCGGATCGGGTGAAACCGGCCGGGCGAAACCG
ACCGGGCGAAACCGACCGGGCGAAACCGACCGGGCGAAACCGACCGGGCGAAACCGGCTT
GGTAGAGTCGACTGTTAGTCGACTGCTCTCCGGCGGGGCTGCGACGAAGCCCGCGCTGCG
CGCGTTAGTCGACTGTCAGTCGACTCTACCCTGTCGCGAGGCCAGGTGGGTCGGTTCCGG
CAGGAGGCCGCCATGCAGAGTCCGCTACGAAACCGACGGGGCGAAACCGCCTTGGTAGAG
TCGACTGTTAGTCGACTGCTCTCCGGCGAGGCTGCGACGAAGCCCGCGCTGCGCGCGTTA
GTCGACTGACAGTCGACTCTACCCTGTCGCGAGGCCAGATGGGTGGGTTCCGGCAGGAGG
CCGCCATGCAGAGTCTGCTACGAAACCAGCGGGGTGGGACCGCCTTGGTAGAGTCGACTG
TCAGTCGACTGCTCTCGCAGCGAGGCTGCGACGAAGCCCGCGCTGTGCGTGATAGTCGAC
TGACGATCGACTCTACCCTGTCGTCCCGACACGACCGCGCAGGTTGCATCCGTCGAGAAC
AGCGAAGGTCATTCGTCCCGTCGCGAGGCCAGCCGATCCGCCAGCCGGGTCGGCTCCGGC
AGCCGGTAACCGTGCAGCGTGCGCTGCACCCAGGCCAGCGCGGTATCGGCACTGACCCGA
TGGCCGCCGGCCACGAACAGCGGCTTGCAGCGCACCTTGCTGCGCAGCACCCAGCCGAGC
TGCTCGTCACCGTCCATCAATGGCGTATGCGCGCCTGCTTCGGCGCCCGGTTCGACGAAG
CGGCCGACCAGTTTCGACTTGGCCACGCCGATGCTCGGCAGGTCGGTGACCACGCCCAGA
TGCGCGGCCACGCCCAGCCGGCGCGGATGGCTGATGCCGTGGCCATCGACGAACACCAGT
TCCGGCGTGCGTGGCAGCAGCGCCAGTGCGGCCAGCAGAGCTGGCAACTCGCGGAAGCTG
AGCAGGCCGGGGATGTACGGCATCACCGTGGGAATGCGCGCTATTTCCTGCGCCACGGGC
TGCAATGTCTTCGCATCCAGCAGGACCGCTGCGGCGCGGGTGGTGGCACCGTTGTCCTCA
AAGCCCACATCCAGCCCGGCCAGCCAGCGCACGTCGTTGGGCAGGCGGTCCTGGCGCTCC
ACGCGGCTGGCAAGCTGGGTCTGCTGCGCGCGGGCAGCGGTGACGCTGCCTTCCCAGCGC
CCGGGGTCGATCACCGTATTCATTGGCTGCAGCATCGCATGCGCGGCGCCACGGCACGGT
GAGCGGCCGCCGGGGCTACAATGGCGGCCTGCCTTTCCTCGCGTTGGAGACCCTGCAGTG
ACCCGTAAACTCGTACTGTTGCGCCATGGCCAGAGCCAGTGGAACCTGGACAACCGCTTC
ACCGGCTGGGTCGATGTCGACCTGACCGAGCAGGGACGCCGGGAAGCGGCCGCCGCCGGT
CGCCTGATGCGCGAGGAAGGCCTGCAGTTCGACGTCGCCCACACCTCCGTGCTCAAGCGT
GCCATCCACACCCTGCAGGGTGCGCTGGCCGAGCTGGAGCAGGACTGGCTGCCGGTGAAC
AAGTCCTGGCGCCTCAACGAGCGGCACTACGGCGGCCTGCAGGGGCTGGACAAGGCCGAG
ACCGCGGCCAAGCACGGCGAAGAGCAGGTCAAGGTCTGGCGTCGTTCGTACGACATCCCG
CCGCCGCCGATGGAACTGGAAGATCCGGGCCACCCGATCCATGACCGCCGTTACGCCGGT
CTGGACCGCAACGCGCTGCCGGGCACCGAGTCGCTGGCCACCACCCTGGATCGCGTGCTG
CCGTACTGGCACGACGCGATCGCGCCGCAGCTGAAGGACGGCAAGACCGTGCTGGTCACC
GCCCACGGCAACTCGCTGCGCGCGCTGTACAAGTACCTCAACAATGTCTCGCGCGAGGAA
ATCCTCGAGCTGAACATCCCGACCGGCATCCCGCTGCTGTTCGAACTGAACGACGACCTG
ACGGTGCAGTCGTTCCGCTATCTGGGCGACCCGGAAGCGGCGCGCAAGGCCGCCGAAGCC
GTGGCCAACCAGGGCAAGGCGAAATAAGTAGATACCCACCGTTGGTGGGTATTCTTCTGC
TGGGTGTGTGCGGACCAACGGTCCGCACACACCCGCTTGCGACCACGGGCGTTCCCCCTG
TGACCTTTGGCCGGTCCCTGTCGTGGGCCTCCCCGGCTACCCTGTGAAATTACCCGCAGG
AGAGCCTCATGAACGTCCGCAACCTGGTCCCGCTGGGCCTGACCATCGCCATCGCTGCCT
CGCTGGCGGCCTGTGGCAAGAACGAAACCGCACCGGCGGCCGGTGCCGACGCCAAACCGG
CCTTCGACCTGTCGCAGATCAAGACGCCGCTGATCTCGCTCAACAGCGCCGACCTCGATC
CGGCCATCTCGGCCTGTACCGACCTCAATGGCTTCGTCAACAGCAAGTGGCTGAAGGCCA
ACCCGGTGCCGGGTGACCAGACCACCTGGGGCAGCTTCGAGATCCTGCGCGAGCGCTCGC
TGGAAGTGCAGCACGCGCTGGTGCAGCAGGCCGCCGCCAGCCAGGCCAAGGCCGGCTCGG
TGGAAGCCAAGATCGGTGACATCTGGAAGACCGGCAATGACGAAGCCAAGATCGAAGCCG
CCGGCCTCGCGCCGCTGCAGCCGCAGCTGGACAAGATCACCGCGCTGAACGATACCGCCG
CCATCACCCAGTACCTGCGCGACAGCCAGGCCGAGGGCAAGGGCGTGCTGTTCTCGCTGT
TTGCCAATGCTGATTACAAGGATTCGGCCAACGTCATCGCCTACGTCGGCCAGGGCGGCC
TGGGCCTGCCGGAGAAGGGCTACTACTTCGACGATGCGCAGGCCAAGATCCGCGACGCCT
ACGTGGCCTACATCGCGCAGGTGCTGACCCTGTCCGGCGTGGACGCCGCGCAGGCCGCCG
AGCAGGCCAAGGCCGTGATGGCCTTTGAAACCCGCCTGGCCAAGGCCTCGATGTCGCGCA
TCGAAATGCGTGACCCGGCCAAGCGCTACAACCCGCTCAGCGCCGCAGACGCCGACAAGC
TGACCCCGAACTTCAGCTGGACCGCGCTGTTCGACACCCTGAAAGTGCCGGCCGCACAGA
AGTTCTCGCTGGCCCAGCCGGGCTTCTTCGGTGAAATGGACAAGATGCTGGCCGATGTGC
CGGCCAGCACCTGGCAGGCCTACCTGCGCTTCCACACCATCGACGACGCCTCGCCGTACC
TGAGCAGCCAGTTCGAGAAGGCCAACTTCGAGTTCTATGGCAAGACCCTGCGCGGCCAGC
AGGAAATGCAGCCGCGCTGGAAGCGCGTGCTGGAGTCGGTCAACGGTGGCATGGGTGAAG
CCCTTGGCCAGCTGTACGTCGACGCCGTGTTCCCGGCCGAGTCGAAGGTGGCCATGCAGC
ACCTGGTGGAGAACCTGTCGCAGGCGCTGAAGGCGCGCCTGGAGCAGCTGCCGTGGATGG
GCGAAGAAACCAAGAAGAAGGCGCTGGAAAAGTGGGCCAGCTTCACCCCGAAGATCGGTT
ACCCGGACAAGTGGCGTGAGTGGACCGGCCTGCAGACCAACGGTGACAGCTACCTGGGCA
ACATGCAGGCGGCACGTGCGTTCAACTACCGCTACATGCTGGACAAGATCGGCAAGCCGG
TGGACAAGACCGAGTGGGGCATGACCCCGCAGACCGTCAACGCGTACTACAACGCCACCA
AGAACGAGATCGTGTTCCCGGCGGCGATCCTGCAGGCGCCGTTCTTCGACGCCAAGGCCG
ATCCGGCGTTGAACTACGGTGGCATCGGTGCGGTCATCGGCCACGAGATGATGCACGGCT
ACGACGACTCGGGCAGCCAGTTCGCCGCCAACGGCAACTTCGACAACTGGTGGACCGACG
CCGACCGCAAGGCCTTCACCGAGCGTACCGACCAGCTGGTCGCACAGTTCGATGGCTATG
AGTCGGTGCCGGGCGTGTTTGTGAAGGGCAAGCTGACCCTGGGCGAGAACATCGGCGACC
TGGGCGGCCTGACCGTGGCCTACGACGCGCTGCAGATGGCGCTGAAGGAAGACCCGAAGG
CGAATGTCGAGGTTGATGGCCACAGCCAGGACCAGCGCTTCTTCATGAACTGGGCCACCG
TGTGGCGCCGCAACTTCACCGATGGTGAGCTGCGCGTCCGCCTGAACACCGACCCGCATG
CGCCGGCCAACTTCCGTGCCAACGGTGCACCGTCGAACATGCCGTCCTATGCCGCTGCAT
TCCAGTGCAAGACCGGCGATGCGATGGTGCGTGCCGACGACAAGCGCGTGGTGATCTGGT
AATCGATCGCACGTGATGCGTGATGCGAAAGGCCCGGCGAACGCCGGGCCTTTTGTCTTC
CAGACCGGTAGCGAGGAGCGGACTGGTAGAGTCGGCTGTTAGTCGACTATCGCGCGCAGC
GGGGGATTTTCGCGATCAGTACGAAGAGCAGTCGACCAGCGGTCGACTCTACAGGTGCAT
CGGCGGGATTTTGGCGATCTGGACGAAGAGCAGTCGACCAACGGTCGACTCTACAGGTGC
GTCGGCGGGCGCGTCAGTTCATGCCCGGCGGCAGGCAGCTACGCCAGCTCGGGCTCCCGT
GCCAGCATGCGATGAAAGCGCTGCAGCACGTAGGGATCGATCAGTCCACCGGACTGCTCC
TCGATGATGCGCAACGCAGTCTCGCGTTCCATCGCCGCGCGGTAGGGGCGCACGCTGGTC
ATGGCATCGTAGGCATCAGCAACGGTGACGATGCGCGAGCCCAACGGAATGCTCTCGCCG
CGCAGCCCATCGGGATAGCCACTGCCATCGAACGCCTCGTGATGGGCGCGGATCAGCCGC
GCAACCGGTGCCGCATCGCTGCGGCCGGTGGCCAGGAAGATGTGTTCACCGCGCACCGGA
TGCTCGCGCATGATCGCGCGCTCCTCATCGGTATGCCGGCGCGGGGCCAGCAGCACCTCA
TCGGGAATGCCGATCTTGCCGATGTCATGGAAGCGCGCGGCCAGACCGATCTGCGCACTG
GCCTCGTCATCCAGATCGCAGTGCGTGGCCAGGCGCTGCGCGAGCAGGCCAACGCGGTCG
CAATGGTGGCGGGTATAAGCGTCGCGCATCTGCAGCGACATCGAGAGGGCATCGATCAGG
CAGGCCTGTGCATGCAGCAGGTCGGGGGCGGGTACGGCGTCAGGAAACATGGTCATCCGC
CCGCACCGGGTGGGGACCGGTGCGGGGTGTTCGGGGGCGATCAACCCGGGGCGAGGGTGG
TCAGAAGGGCGCGGGCCGCGTTGAAGCGGTCCTCCGGCAACGGCAGCGGATGCTTGATGC
GAAGCTTGTCGGGCCCTTCCATGGCATAGAGGTTTGGCTGTTTCTGGATCAGCTGGATCA
CCGCCATCGGATCGATGTTCGGCTTGGACTCGAACACGATGCGGCCACCGTTCTCGCCCA
GGTCCAGCTTGCGGATGCCCAGCGCGTTGGCTTTCAGCTTCAGCTCGGCGATGGCGAACA
GGTGCTTGGCCGCATCCGGCAGCAGGCCGAAGCGATCGATCATCTCCACCTGCAGTTCGC
GCAGCGCATCGCTGTCGCGCGCGCTGGAAATACGCTTGTACAGGGTCAGGCGGGTATGCA
CGTCCGGCAGGTAGTCTTCCGGGATCAATGCCGGCACATGCAGTTCGACCTCGGCACCAC
GCACTTCCTCGCCGGCATCCAGGTCGGGCAGCTTGCCCTGCTTGATGCTGCGTACCGCGC
GCTCCAGTAGCTCGGTGTACAGGCTGAAGCCGACCTCGGCCATCTGCCCGCTCTGGTCCT
CGCCGAGCAGTTCGCCGGCACCGCGGATCTCCAGATCGTGCGTGGCCAGGGTGAAGCCGG
CGCCCAACTCGTCCATCGAGGCGATCGCTTCCAGGCGCTTCTCAGCGTCGGGGGTGATCG
CGCGGCGGTCGGGGGTGATCAGGTAGGCGTAGGCACGGTGGTGCGAACGGCCCACGCGCC
CACGCAGCTGGTGCAGCTGGGCCAGGCCGAAGCGGTCGGCGCGGTTGATGATGATGGTGT
TGGCGTTGGGGATGTCGATGCCCGATTCGATGATCGTGGTCGACAGCAGCACGTTGAAGC
GCTGCTTCTGGAAGTCCAGCATCACCTTTTCCAGCTCGCGCTCGGGCATCTGCCCGTGGG
CGATGCCGATGCGCGCTTCCGGCACCAGCTCGGACAGCTCGCGCTGCATGCGGCCGATGC
TTTCCACGTCGTTGTGCAGGAAGTACAGCTGGCCGCCACGTGCCAGCTCGCGCTGGAAGG
CTTCGCGCAGCAGCGCGTTGTCCCACTGGGTGATGAAGGTCTGCACCGCCAGCCGGTTCG
GCGGCGGCGTGGCGATGATCGACAGGTCGCGCAGGCCGGCCATGGCCATGTTCAAGGTGC
GCGGGATCGGCGTGGCGGTCAGGGTCAGCAGGTGCACGTTGGCGCGCAGCGCCTTCAGGG
CTTCCTTCTGGCGCACGCCGAAACGCTGCTCTTCGTCGACGATGACCATGCCCAGGTCCT
TGAACTTCACGTCGGGCTGCAGCAGGCGATGGGTGCCGACGATGACGTCGATGGTGCCGG
CAGCGACCTTTTCCAGCTCGGCCTTGATCTCCTTGGTGCTCTTGAAGCGCGACAGCACCT
CGACCTTCAGCGGGTAATCGGCGAAGCGGTCGCGGAAGTTGCGGTAATGCTGTTCGGCCA
GCAGCGTGGTCGGCACCAGCACGGCCACCTGCTTGCCGGCACTGGCGGCGGCGAATGCCG
CACGCACCGCCACCTCGGTCTTGCCGAAACCGACGTCGCCGCAGACCACACGGTCCATCG
GCTGGCTGCTGGCGAGGTCGCGCAGGGTGGCGTCGATGGCGGCCAGCTGATCGGGGGTTT
CCTCGAACGGGAATCCGGCTGCGAACGGCTCGTACATCGCACGGTCCACCTGCAGTGCCA
GGCCGGCACGCGCCTGGCGACGGGCCTGGATCTCCAGCAGTTCGGCAGCGACGTCGCGAA
CCTTTTCGGCGGCCTTGCGCTTGGCCTTGCTCCACTGTTCGCCACCGAGCGAATGCAGCG
GCGCGGTTTCCGCTGAAGCGCCGGAGTAGCGGCTGATCAGGTGCAGCTGGGCGACCGGCA
CATACAGGCGGTCGCCCTTGGCGTATTCGATTTCGAGGAACTCGCCGGGCATGCCGCCGA
CGTCCATCGCGATCAGGCCACGGTAGCGGCCGACACCATGGTCCTCGTGCACGATCGGTG
CACCCTCGGTCAGTTCGCCGAGGTCGCGGATGATCGCTTCCGGCTCGCGGCCGGCACGAC
GCGTGCGGCGGGTGCTGCCGGCGCGCTCGGGGAACAGCTGGCGCTCGGTCAGCACCGCGA
TGCGCGGATCGTCCAGTGCGAAGCCATCTTCCAGCGGTGCCACCGCGATCGCGAAGCGCG
CATCGTCGGCGAGGAAGCTGGGCAGGTCGGCCACCACCGGCGGCTTCAGCTCGGCGGCCT
GCAGCACTTCCAGCAGGGCCTCGCGACGTCCGGGCGAATCGGCGGCGATCAGTACCCGGC
CCGGATAGTGGCCGAGGAAGGATTTCAGCGCGTCGCCAGCGGGGGCCTCGCGCGCGGCCA
CCGGCAGCGGCGGCAGCGGCTGGTCACCCAGCGCATGGGCATCGGCGATGCGCGCGTGGT
CAGCCGACCACACCTCGATGCGCGGGGCATCGTTCAGGCGCTCGCGCAGCAGCTCCGGCG
ACAGGTACAACGCCGAAGGCGGCAGCAGCGGGCGCTCCACATCATGGCGGCGCTGCTCAT
AGCGGTCCGCGGTCTGCGCCCAGAACGCGACGGACGCTTCATACGCACCGGTACAGACCA
CCGGCAGGCTGCCGTCGGGCAGGTAGTCGAACAGGGTTGCGGTGCGTTCGAAGAACAGCG
GCAGGTAGTACTCGACGCCGGCCGGGGCCAGCCCGGACTTCAGATCCTGGTACAGCGAAC
TGCGCCGGGTATCCACATCGAAACGCTCGCGCAGCGTGGCCAGCACGCGTGCGATGCTGG
CCTCGTCCATCGGCACTTCGCGGCCAGGCAGCATGTGCACCGCCTCGACCTTGTCCAGCG
AACGCTGGCTTTCCGGATCGAAGGCACGGATCGAGTCGATGTCCTCGTCCAGTAGTTCTA
CCCGCAGCGGCTCGTCGGCGCCCATCGGGAACACGTCGAGCAGGCCGCCGCGCACCGCGA
AGTCACCCGGGTCCATCACCTGCGGCACGTTGCGGTAGCCGGCGCTTTCCAGGCGACGCT
TCTCGGCTTCCAGGTCCAGGCGCTGGCCCACTTTCAGGTCGAAGCTGCCACCGATCACAT
AGCTGCGCGGGGCCAGCTGCTGCAGCAGGGTCTGCACCGGCACGATCACCAGGCCGCGCT
TCAGCGCCGGCAGGCGGTGCAGGGCGGACAAGCGCTGCGAGATGATGTCCGGATGCGGGC
TGAAGCGGTCGTACGGCAGGGTTTCCCAGTCCGGGAAGGCGACCACCGGCAGGGCCGGGT
CACCGCCAAGCAGGGTCTGCAGGTCGGCTTCGAGCTGGTTGGCACCGTGGTTGTCACGGG
CGATCACCAGCAGCGGGGCGTCATGCGCACGCGCGGCCTGGGCCAGGTACCAGGCCAGGG
CGGTCGGCGAGGCGGGGGCGCGCCACCAGGCGCGGAGCTGGCCGGCGCGCGGCAGCGGCG
GGGCGGGGTATGAGGTACGCGACATGGACCCCGGATTTTAGCAGAAGCCCGATCGAAGCC
CGGTGGGTCGTGCCGGCCATTTGCCGGCAGCCTCATGTGCCGTTGGTGTAACGCAATGCC
GGCCAGCGGCCGGCACTACCCGAATGCATCACCGGGCAAAGCCCGGCGCATCCGTCAGTT
GTCCAGCTCCAGCACCATCCGCACCAGGCCTTCGGCACCGGTCGGGTGCGGCACCGGCTT
GAAGCCCAGCGAGGCGGCCAGCTGCTTCATCGGCTCGTTCTCGGCGGCAACGTCGCCGTA
CAGGCGGTCGAGGTACTTGCCGCGGCCCCACTTCACCAGCTTGCGCATCAGCTGCCGGCC
CAGGCCCTGGCCAATGAGGAAGCGGCTGATCAGGATCGCGTACTCGGCTTCACGGGTACC
AGGGATGATCGAGGCCCGGGCGACCGCGCCGACCACCGCTTCGCCAGCGGGCAGGGATTC
GGCTGCGACCAGGGTGATCTCGGTCTTGGGATTGGGGTGCGTCAGGCGCTGGGTGGTTTC
CGGCGACAGCTCGGTCACCGCCTGCAGGAAACGATCACGGATTTCTTCCGGCCCGAACAG
GCTGAACGCCGCTTGCAGCGGTGCGCCGTCTTCCGGGCGGATGGGGCGGATCAGCAGCTC
GTGGCCGCTGGGAGCCTTGAAGATCTCATGCCAGGGCGGCATGCGGTTGCGAGTGGCCAT
ACCGGGTGATTCCTTGGTGGTCCATCGATTGTGGCATCACCGGGGCTGCATTCCGTGAAC
GAAAGGCTCACGGCGGTACAGCCTCGTGAAGGCCGTTATTCGGGGGCTTTGAGCCAATCC
AGGCGGGTGCTGGCCCCCGGTTCGCCCAGGTGCTGGCGCAGCGCCGGCAGGGCCGGGCCG
ACCACCCGGTCGAACTGCCACGGCGGGTTGAGCAGCAGCATGCCGCTGCCGTTGAGGCGC
AGCGGCGAGTCGTCCGGGCGCACCAGGAACTCGATCGTCATCGCCGACTTGACCGGCAGG
GCAGTGGCCTTGCGCAGGAAATGCAGAATGGTGCGGCGCTGCTTGATCGGGAACCAGACC
GCACAGGTGGCCTGCGGCCAGCGTGCCAGGGTCTCGGCCAGGGCGGCCAGAACGGCCTGG
TATTCGGCGTCCTGCGCCTCGTACGGCGGATCGATCAGCACCAGGCCACGACCGATCTTG
CTGCCGTTGAACTTCGGCGGCAGCAGCGAGCGCAGCAGGGCATAGCCATCGCCAGCGCGC
ACATCGACGCGGCTGTCATGGGCGAACAGGGCCTTCAGCGTGGCCGTTTCGGCTTCCTGC
AGCTCGCAGACCGCCATCCGGTCCTGCGCGCGCATCGCCTGTGCGCTCAGCAGCGGCGAG
CCCGGGTAGTTGGTCAGCGCGCCGACCGGGTTGTCGGCCTGGACCGCCTTCAGGTAGCGC
TCGACCACCTCCGGCAGCTTGGGCTGGGCCATCAGCCGCATGATCCCGGATTCGGCCTCC
AGGGTCTTGCGGCTCTCTTCGCTGGCCAGCAGGTAGCGGCCGGCACCGCCGTGGGTGTCG
AGCACGAAGAACGGGCTGTCCTTGCGCTTGAAGCTGTCGATCAGGGCCAGCTGCACGATG
TGCTTGAGCACATCGGCGTGGTTGCCGGCATGGAAGGCGTGGCGATAGTTCATGGGCGGC
AGTGTACGGGGCGGCGGCCGCAGCGGCTATGCTGCGCGCCATGACAGCTCCCGTTGCCCA
TGTCCTGGTAGTCGAGGACGAAGCCGCCATCGCCGAAACCGTGCTCTATGCGCTGCGCAG
CGAGGGCTATGCCGCCAGCCACTGCCTGCTGGGCGGGGAGGCGCTGCAGCGGCTGCAGGC
CGGGGATATCGACGTGGTGGTGCTGGACGTGGGCCTGCCCGACCTGGGCGGTTTCGAGGT
GTGCCGGCGCCTGCGCGCGCAGCCCGGGCCGGCGGCGCAGCTGCCGGTGATCTTCCTGAC
CGCCCGCAATGATGAAGTGGACCGCGTGCTCGGCCTGGAGCTGGGCGCCGACGACTACAT
GACCAAGCCGTTCTCGCCGCGCGAGCTGGTGGCGCGGGTGCGTGCACGCCTGCGCCGTGC
GGCGCCGGTCATCGCAGCGCCCAGCGCCGATGCAGGCTGGCAGGAACATGGCGCGTTCGC
CATCGACCGCGAAGGCCGGCGCATCCGCTTCCGTGGCCAGGCACTGGACCTGACCCGCTA
CGAGTACGCGCTGCTGGAGGCGCTGCTGCAGCGACCCGGTGCCATCCTCAGCCGTGCCCA
GCTGATGGACCGTGGCTGGGACAGCAGCGCCGACAGTGCCGACCGCACCGTCGATACCCA
TGTAAAGACGCTGCGTGCCAAGCTGCGCGCGGCCGGTGCCAGCGACGACCCGATCCGCAC
CCACCGTGGCCTTGGCTACGCGCTGGAGGTCTAGCCGATGCGCCTGGTGCTGAAGCTGTT
CCTGGGCTTCTTCCTGATCACCGGCATCGCGGCCTTCTTCGTGATGCGCGTGTTCGTCAA
CGAAGTGAAGCCGGGTGTGCGCCAGGCGATGGAATCGACCCTGGTCGATGCGGCCAACGT
GCTGGCCGAGATGGCCGCCGCCGACGTCAAGGACGGCACCATCGGCAGCGGCAGCTTCAC
CCGCAACCTGGCCAAGGCACGGCAGCGCGACCTGAAGGCAATGGTCTGGCGTTTCCCGAA
GCGCTCGCTGGATTACCGGGTGACCATCACCGATGCCAAGGGCATCGTCATCTACGACTC
GCTGGGCCGTGACCTTGGCCGCGACAATTCGCGCTGGAATGATGTCTACCGCACCCTGCG
TGGCGAGTACGGTGCCCGTTCCAGCCCCGAGATTCCGGGCGAGGAAGGCGATACGGTGAT
GCATGTGGCGGCGCCGGTATACGACCCGGCCGATGGCCGCACCCTGATCGGCGTGCTCAG
CCTGGCCCAGCCCAACCGCAGCATCGATCCGTTCATCGCTGCCAGCCAGCGCGCCATCAT
CGAGCGCGGTGCCTGGCTCATCGGATTGTCGGCGCTGGTCGGCGTGCTGGTGACGATGTG
GCTGACCACTGGCCTCGGCCAGCTCAGCCGCTATGCACGCGCGGTCAGCGCGGGCGAACC
GGTGCCACCACCACGGCGCCGTCGCGACGAGATCGGCGATCTCGGCCAGGCGCTGGAAAC
GATGCGCCGCAAGCTCGAAGGCAAGGCCTACGTCGAGCAGTACGTGCAGTCGCTGACGCA
CGAGATGAAGAGCCCGCTGGCGGCGATCCGCGGTGCCGCCGAACTGCTGCAGGAGCCGCT
GCCCGAAGCGGACCGCGTGCATTTCGCGCGCAGCATTGTCGATCAGCAGGAACGGCTGAC
CGAGACCATCGACAAGCTGCTGGCGCTGGCCGAAGTGGAACAGCACGGCTGGCTGCAGAC
CCGCGACCCGATTGCATTGCCGGCATTGCTGGCCGATGCGGCCGCGGCCGCGCAGGTGCG
CGCGCAGGCGGCCGGTGTGCGGGTCCACATCGGCAACGTGCCCGACCTGCGGGTGCAGGG
CGACGGCTACCTGCTGCGGCAGGCGCTGCACAACCTGATCGACAACGCGATTGCCTTCTC
GCCGTCCGGCGCGGAGATCGCGCTGCAGGCCGAGGTGGATGGAAAGGGCGTGCGCCTGCA
GGTGGCCGACCGCGGCGCCGGCATCCCGGACTATGCGCGCGAACGGGTGTTCGAACGCTT
CTATTCGCTGGCGCGGCCCGGCAGCGGGCGGCGCAGTTCCGGCCTGGGCCTGCCATTCGT
GCAGGAAGTCGCGCGCCTGCACGATGGGCGCGCCAGTGTCGACGTCCGCGAGGGCGGCGG
CACCGTGGCCAGCCTGTGGCTGCCGTTGGGCGCGCCGGGCCAGCGCCCTCGCCGCTGACT
TCACACTCGCTTCAAATTCGCCACAAACCCTGCTCACCACCGCGGTCCATCCTGCAGCCC
TCTCCAACGAGGATGGACCATGAAATCCCTGAAGATGCTGCTGAGGTTCGCCATTGTCGG
CGGGCTGATCCTGCTGCTGCTGGTGCCGCTGACCATGATCCGCGGGGTCATCAACGAACG
CAGTGCGTACCGCGACGAGGCGTTCTCGCGGGTGGCCGACAGCCGCGCCGGTGCACAGCA
GCTGGTGGGCCCGGTGCGGGTGGTGCCATGGGTGGAACGCAAGCAGGTTGAACTGGTCGA
CCCGCTGGGCGTCAAGAAGACCGAGATACAGGTCACCGAGGGGCACTGGCTGCAGATGCC
GGCGTCGCTGGAGGTGGGCGGCGAGATGCTGCCGAGCCAGCGCGAAGTCGGCCTGTTCAA
GGTACCGGTGTACAGCTGGAACGGCCAGATGAAGGCGACCTTCGCCGCAGACGACTATCC
GGTGAAGGCCGGCCGCAGCTACGGCCAGCCGTATGTCGCGGTTGGTGTATCCGATGTGCG
TGGCCTGGTGGGTACGCCGAACCTGCGCGTGGATGGCAAGCAGCTGCGGTTGCTGCCGGG
CGTTGGCGCGGCCAGCGAGGTGGGGCGAGGCCTGCACGCACCGGTGGCCGGTTTCGCTGC
GGATCAGGGCGGCACGCTGGCTGCCAGCACGGTTGAACTGGAGCTGCGCCTGGATGGCAG
CCGCATGCTGTCGGTGGTGCCGTTGGGCGATGACACCCACATCGCGCTGCGTTCGAGCTG
GCCGCATCCGTCGTTCAGCGGCGCGTTCCTGCCCAACGAACGCCGCGTTGATGCGCAGGG
CTTCGATGCACGCTGGGCGGTGTCCTCGCTGGCCTCCGATGCCCAGCGCCAGCTGCGCAA
TGATGGTGCGGTCGAATCGCAGGCGGTGACGGTGTCGCTGGTCGATCCGGTCGATACCTA
CACCCAGGCCGACCGTGCCTCGAAATACGGCGTGCTGTTCGTGCTGCTCACCTTCGTCGG
CTTCATCCTGTTCGAGCTGATCAAGTCGCTGCGCATCCACCCGTTGCAGTACCTGATGGT
GGGCCTGGCGCTGGCGATCTTCTTCCTGCTGCTGATCAGCCTGTCCGAGCACATCGCGTT
CTGGAAGGCTTACCTGGTCTCGGCCGTGGCCTGTATTGGCCTGCAGGCGGTGTACCTGGC
CAATGTGCTGGGCCACTGGAAGCGCGGCCTTGGCTTCGCTGCGCTGCTGACCGTGCTGTA
CGGCGCGCTGTATGGCCTGCTGGTGTCGGAGAACAACGCGCTGTTGATGGGTTCGCTGCT
GCTGTTCGTGATCCTGGCGCTGGCGATGTGGGTGACCCGCCGGGTCGACTGGTACGCGCT
CGGCGCGGAACTGAAGTAAGGAGCAGGCCATGGGCTGGCGCCAGGGATTGCGGCAACGGG
CACGGCAGGGCATTCCGGCCCTGCTGGAAGTGGATGCACTGCTGCAGGCACATGGCGTGC
TGGCGGCCCTGCCGGGGGCGCGGATCGCCCCCGGCCTGGTCCGCTTCCAGCTGGCGGCGG
TGACCTGCGAAGGATTGCAGGGGCAGGGATTGCGCTGGCTGCAGGGCGCGCGGCAGGGAC
GCGGCGCGGTGGCTGGCCGGGTGCCGCGCTACCGGCCATGGAAGGCCGGGGCGGAGGCGC
TGGCCGAGATCGGTATCGGTGGCCTTCCGGATGACTGGCCGGCACACGCGGCGGTGTACG
GCTGCAGCAGCATCGACCGGCGGCACTGGTTGCTGCTGCTGCCGGAACGGGCACAGTTGT
GGTTGGGATGGAGCGGGTGATTGGGCTGTTCATCCACGCATGGCGTGGATCTACTGTTGT
GGGTGCGAACCTTGGTTCGCACGCTCCCGCCCATGACCGATGGGACGGTATCCCCGCGCC
CCCGCTGGCTAGACTCGACGAGTTGATGATCGAGCCGAAGGGCAGGGGTGCGATGTGTTG
AAGTGGGGCATGCTGGCCGCAGCGCTGGCGATGGGTGGCAATGCAGGAGCGCAGCAGCGC
GAGACGGTGGACCTGGACATGGTCAGCCGCATCCGCCAGGAGGCCTTCCACCGTTCGCAG
GTGATGGACACCTTCAGCTATCTCACCGAGCGCATCGGGCCGCGCCTGACCAACTCGCCG
GCCATGGGTCGCGCCAACGCCTGGACCCGCGGCAAGTTCAACGAATGGAAGCTGGACAAC
GTCCACGACGAGGCCTTCGACGACTTCGGGCGCGGCTGGGAGTTCACTTCGGCGAGCGTG
GAGATGCTGGGCGACCGCGTGCAGCCGCTGCATGCACTGCCCAAGGCCTGGACGCCGGGC
ACCAAGGGGCCGGTTGAAGGCGAGCTGGTCCAGGTCGAGATCAAGAAGCCCGAAGACATC
GAGAAGTACCGCGGCAAGCTGCGCGGCAAGATCCTGCTGCTGGACGAGGCGCGCGAGTAC
AAGCGCGGCACCGAGGCGGATTCGCATCGCCACGACGCCACCTCGCTGGAAGGCCTGCAG
GAGTTCACCCTGCCCAAGGACAAGGACGCCACCGCCGAGCGTGCCAAGCGGGTCAAGGAG
TATCAGGAACGCCAGCAGCTGGCGACCAAGGTCAATGCGTTCTTCGTGGAAGAGGGCGCG
CTGGCCTCGATCAGCATCAGCAGCTGGGACAACGGCATCATCCGGGTTGCCGGTGGTGGT
TCGCGCAAGGCCGGTGAGTCGGTGGGCATCCCCGAGCTGGCGATGATCAGCGAGCACTTC
AATCCGCTGGTGCGCGCGCTGGAGGCCAAGCAGACGGTGCGCCTGCGCGTGGATGTGGCA
GCACGCTTCACCGATGAGGCCGACCAGCCCGGTTACAACACGCTGGCCGAGATCCGTGGC
AGCAGCAAGCCCGATGAAGTGGTGATGATCGGCGCGCACCTGGATTCCTGGCACAGCGGT
ACCGGTGCGGCCGACAACGCGGCTGGCGTGGCGGTGATGATGGAGGCGATGCGCATCCTC
AAGGCCACCGGCGCCAAGCCCAGGCGCACCATCCGCGTGGCGCTGTGGAGCGGCGAGGAA
CAGGGCCTGATCGGCTCGCAGGCCTATGTGGCCAAGCACTTCGGTCGTTTCCCGGAACCC
ACCGACCCGGCGCAGAAGGCGCTGCCGGCCTCGCTGCGCGAGCCCACCGGCGCGCTGCAG
AAGACCCGCGATTACGGCAAGTTCCAGGTCTACTTCAACATGGACAACGGCTCGGGCCGC
TTCCGCGGCATCTATGCGCAGGAAAACCTGGCGGCGATGCCGATCTTCGAAGCCTGGCTG
GCGCCGTTCCATGACGTGGGCGCCACCACCGTGGCCACCCGCAACACCGGCAGCACCGAC
CACATCAGCTTCGACCGCATCGGCCTGCCGGGCTTCCAGTTCATCCAGGACCGGCTGGAC
TACTTCACCAATGTCCACCACAGCCACCTGGACACCTGGGACCACGCCGAACCGGAGGAC
CTCAAGCAGGCCGCAGCCATCGTCGCCTCGTTCGCCTACAACGCCGCGATGCGCGAGCAG
CCGTTCCCGCGCAAGGTGGAACCGTAAAAGGGGACGGAGGGGATTAAGTCGTTTCTCCCC
TCCGTTTCCCGGGTGCAGCGCCCCAGGCTGGGCAATCGCGACTTAATCCCCTCCGTCCCC
TTTTTCCGTCGGGGGCGGAGGGCTGGTAAAATCGGGGGATTCCCGTTCCTCGAGCCGTCC
ATGACCTGCCGCACCCGCTTCGCCCCCAGTCCCACCGGCTACCTGCACATCGGTGGTGCC
CGCACTGCGCTGTACTGCTGGCTGGAGGCCCGCCACCGTGGCGGCGAGTTCGTGCTGCGC
ATCGAGGACACCGACCGTGAACGCAGCACCCAGGGCGCGATCGACGCGATCCTGGAGGCG
ATGGAGTGGCTGGGCCTGGACTATGACGAAGGCCCGATCTACCAGACCGACCGCGTCGCC
CGTTACCTGGAAGTGGCCGAACAGCTGGTGGCCGACGGCAAGGCGTATTACGCATACGAG
ACCCGCGAAGAGCTGGACGCGATGCGCGAGGCTGCCATGGCCAGGCAGGAGAAGCCGCGC
TACAACGGTGCCGCGCGTGACCTGGGCCTGCCGCGCAGGGATGATCCGAACCGCGTCATC
CGCTTCAAGAACCCGCTGGAAGGCACGGTGGTGTTCGACGACCTGATCAAGGGCCGTATC
GAGATCGCCAACAGCGAGCTGGATGACATGGTCATCTTCCGCCCGGACGGCTACCCCACC
TACAACTTCGCGGTGGTGGTGGACGACTGGGACATGGGCATCACCGAGGTCATCCGCGGC
GACGACCACATCAACAACACCCCGCGCCAGATCAACCTGTACGAAGGCATCGGCGCGCCG
GTGCCGAAGTTCGGCCACATGCCGATGATCCTGGACGAGCAGGGCGCCAAGCTGTCCAAG
CGCACCGGCGCGGCCGACGTGATGCAGTACAAGGACGCCGGCTACCTGCCGGACGCGCTG
CTGAGCTACCTGGCCCGCCTGGGCTGGTCGCACGGTGACCAGGAGCTGTTCAGCCGCCAG
GAACTGATCGATCTGTTCGACGTGAAGGACTGCAATTCCAAGGCCTCGCGCCTGGACATG
GCCAAGCTGGGCTGGGTCAACCAGCACTTCCTGAAGACCGAGGACGTGTCCGCGATCGTG
CCGCACCTGGTCTACCAGCTGCAGAAGCTGGGCCTGGACGTGGCCGCTGGCCCGGCCCCG
GAGGACGTGGTGATCGCCCTGCGTGAACGCGTGCAGACCCTGAAGGAAATGGCCGAGAAG
GCCGTGGTCTGGTACCAGCCGCTGACCGAGTACGACGAAGCAGCGGTGGCCAAGCACTTC
AAGGCCGGTGCCGAGGTGGCGCTGGGCAAGGCCCGCGAGCTGCTGGCCGCCCTGCCGGAA
TGGACCGCCGAGTCGGTGGGCGTCGCCCTGCACGAGGCGGCCGCAGCGCTGGAAATCGGC
ATGGGCAAGGTCGCCCAGCCGCTGCGCGTGGCCATCACCGGCACCCAGGTCAGTCCTGAC
ATTTCCCATACCGTTTACCTGGCCGGCCGCGAGCAGGCCTTGAAACGCATCGATGTGGCC
ATCACCAAGGTAGCAACGGCCTGAGGCATCCTTGCCAGGCCCGAACCGGAGAACACGCAT
GCCCGCCAAGACCGCCACTGCCTGTACCGCCCCGCACCACCACGTCCACGACGCATCGGA
CTTCGTGGCGGTGGTCGAGCGCGTCTCGCGCGAACGCGGGCTGCGCCTGACCCCGATCCG
CGCCAACGTGCTGAAGCTGATCGCCGAGGCCGGCAAGCCGGTCAAGGCCTACGAGCTGCT
GGAGTGGGTGCGCAACGGCAAGGGCGTGGGTGCTGATGCCCCGCCCACCGTGTACCGCGC
CCTCGACTTCCTGATGGCCAATGGCTTCGTGCACAAGCTGGAATCGGTGAATGCCTTCGT
GGCCTGCCACCATCCCAGCAGCGCCGCGCATTCGGTGCCGTTCCTGATCTGCAACAGCTG
CCACAGCGCGGTGGAGCTGGAAGACCGCGAGATCGTCACCCAGCTGGAGAAGCGCGCCAA
GGAGCTGGGTTTCCAGCCGCAGGCGCAGACCCTGGAAGTGCATGGCCTCTGCGCGCGCTG
CGCGGGTTGATCGTGTCGGCGGTAGAGTCGGTCGGCGGTAGAGTCGACTGTTAGTCGACT
GCTCTTCCGTGAAGCCCACGAGCACCCCGCGCTGCGCGATAGTCGACTAACAGTCGACTC
TACCCAGCCGTCTCTACCCAGCCGAGTCCTGCAGGGTCGCGCCCTAGTCCATGGGCTTGC
TTGCCGTATCCACCCGCACGATCACCGACATGCCGGGGCGCAGCTGCGCGGCCAGCTTCT
GGCCTTTGTTGATCGATATCCGCACCGGCAGCCGCTGCACCACCTTGGTGAAGTTGCCGC
TGGCATTGTCCGGGCGCAGCACGCTGAATTCCGACCCGGTGGCGGGCGCGATCTCCTGCA
CGCGGCCCCGCAGCACCTGGCCTTGGAACGCGTCCACCGAGAACGTGGCCGGCTGGCCGA
TCGCCATCCCCCACGTCTGGCCTTCCTTGTAGTTGGCCACCACCCACAGCGTGTCAGGTA
CCAGGAACAGCAGCTGCGAACCGGCGGCAACGTACTGGCCCACGCGTACGCTGGCTTCGC
TGATCTGGCCGTCGCGCGGCGCGTGGATCACCGTGTTGGCCAGATCGATGCGCGCCAGTT
CCAGCTGCGCCTGCGCGCTTTCCACCTGGGCCTCCAGGCTCTTTCGCGCCACCTGGGTCG
ATACCAGCGTTTCCTCGGCGATGCGGATCTGCGCCTGCGACTGCTGCACGCTGGCCTGTG
CCGAGGCCTGGGTGGTGCGGAACTTGTCGCGGTCGTTGATCGATACCAGCTGCTGCGCGG
CCAGCTCTTCGTAGCGCTTGGTCTCGTTGCGTGAGCGTTGCAGCTCCGCCTGCCCGGCCG
ACAATGTGGCGCGGGCGGAGGCAATCTGTGCACGGTTCTGCGCCTGCGACTGGTCCGAGT
TGGCCAGGGCCGCGCGTGCGCTGTCCAGCGTCGCCTGCGCCTGGGCGACCCGCTGCGCAT
AGATGCGGTCATCGATGCGCAGCAGCGGCTCGCCTTCCTTCACGTGCTGGAAGTCCTTCA
CCAGCACCTCGGTTACATAGCCGTTGACCTGTGGCGCCATCACCGTGATCTGTCCGCGTA
CATACGCGTTGTCGGTCACCATCACGCTGCTGGTGAACGGCCACAGGTGCCAGGCGCGCA
GGATCAGCGCAATGCCCAGCAGGGCCACCACCACCATCACCACCACGCTGCGCGCGCTGG
GCTTGAGGTACTTCGGCGCGACAGCGGGTTCTACCGGCGTAGGGGCAGGCGCCGCGTCGG
TCGGCGGCGGTGGGGTTACGTTGTCGGCGTCGTCGGGTCGGGGCGGGACGGGAGGCATGG
TCGAGAACTCAGCGGGGCGCGGCCGGCGTGGCCACAGCGGGGGAAGTGGGGTGGCGCTTG
CGCCATTGCTTGAGCACGGCGGTGCGCAGCGACAGCAGCAGCAACCAGCACAGGAAGCCG
ATGGCCAACCAACCGCTCAGCGTGAACACATCATTGAAGCCGCGTACGTTGGCTTCGCGG
CGCGTCGTCTGCGCCAACTGCGCGCTGCCCTGCGCGCTGCGCAGCACCGGATCGGTGATC
TGGGCGCTGTACAGCTGCTGTTGGACGCGCAGGCGCTGTGCCACCACCGGATCGGCCGGG
TCGAGCTGGCTGGTCAGCGCGCTGGAATACAACTGCTCGCGATGCAGCTGGAAGGTGCCC
AGCACCGCCGAGCCGGCCAGGCCGCCCAGCGTCTGCGTGATCGACAGCGTCACCAGGAAG
GTGATCATGTGGTCCACGCCCTGTTTCAGCGCGGCGGAAATGCCGAGCATGATCAACGGG
CCCATGAACATGCCGGCACCGACCGAGGCCAGGAACTGGCTGGCGTAGAAGTCGTGCCGC
CGATCCATGCTGGTGCGGTGCTGGTCGAAGAACGCGGCGGCGCCCAGCAGCAGGATCGCC
ATCAGCAGCTGCGGGATCAGCCGTTTGGGCCCGAAAGTCAGTGCAGTGCCGGCGATACCG
GTGATCACGCCGGCAAGAATCACCACGAACAGCGGCCGCAACTGATCAGGGCCCATGCCG
AGCGTGCGCATCAGGTTGACCACGCCGTAGGACTGCTCGGTGGTCAGGAAGCGGATCAGG
AAGGCGCCGACGATGAAATGCAGTACGGGCAGGCTGGCCAGCCAGCGTGTCTGCAGCAGC
GGATTGCGCCGGTAGTGCTCGATGATGAAGGCGGTGGTGGACAGCACGATCGAGGCGACC
AGGGCCCAGCCCAGCCACGGCGTGTTGAGCCACCAGCGGGTGTAGCCCTGCGCCAGCACG
ATCACCAGCAGCGCGACGGCCGGTGCAAGCAGGGCAAAGGTGAGGAAGTCCAGCGGTTCG
AACGCCTTCACCTGGATGCCGGGCGGCAGCTTCAACACCACCACGGCGGCAAACGCACAC
AGCGCCAGCCCGGCTTCAAACGAATACAGCTGGTGCCATTGGCCGGTATCCACCAGGCCT
GGCGAAACGATCCAGGCGATCGGCACCGCCAGCTGCGAAAGGCCGACGCCGACCACCAGC
AGGTTGCCGGTAAAGCGGCGCGGCAGCGCCTGCAGCATGTACAGCGTGCCCAGTGTCGAA
CAGGCCGCACCCGCGAAGCCGCTGGCGGCGCGGGTCAGCATCGTGGTCTCGAAGCTGCCG
ACGAACAGGTGCAGCACCGCCAGCGCCGCGTACAGGCCCAGCCCGATCTCGGCGAACAGG
CGGATGCCGTACTGCTGGCGGAACTTGAAGGCCAACAGGTTGGCGGTGACATTCACCATG
GCATAGGCCGCCACCAGCCAGCTGCCCTGGGTCGGGGTCAGTGCCAGCTGGCCCTGCAGG
AACGGGAGGTTGGCGGTAACCAGCGCATTGCCGAGGCCGCCGGTGATCGCCACCAGCAGT
GATACCAGCGCATAGGCCGCGCGCCGATACGGCGGGTGCCAGGGCATCGATGCCGAACCG
GGCATGGTCGGCTTTTCGTGCTCCTCCCAATCCGGAACCGGCTTCAGATACGGCTGGACC
ATCAACGGGCCTCGCTGGCAGCTCCCTGGAGACCCCCACGCAGCAGCTGCAGGGCACGCC
CGGCCAACTGGGCGCGCTCGTCGCGGGTCTTGCCGCGCAGGGCCGCACCCAGCATGCCCG
AGATCAGTGAAATATCCGTCTTTTCCAGGTCGGCACGGCACAGCCCGGCGGCCTTGGCGC
GCGCGATCGGTTCCTCCAGCAGGTCGCGCACGGTCTCGCGCGCGGCGCGCATGGACGGCA
CGTCCGAATCGACCGCACGCCAGTAATCGGCCAATGCCGGCGAATCAATGATGCGCTGGG
CCATGCCTTCGAACACCTCGAACAGGGCGTCGTCGCGGTCGCCGAGCTGCTCGACCTGGC
GCCGGATGCGGTCGACCGTGCGCTGCAGCAGCGCCTGGATCAGCGCGGTGCGGTCGGGGA
AGTTGCGGTACAGGGTGGCGCGGCCTACCTGGGCGCGTTCGACCACCAGGTCCAGCGGGG
CGGTGACACCGTGTTGGCCGAACACATGATCGGCGGCATCGAGGATGAGGGCACGGCGGG
CAGCAGCATCGGCACGTTGGGCAGTCATGGAATTATTTTCGGACAGAAGTGTCCGATTGG
CGAGACATTGGGTGACGGGATTGTCCGCTTGTTGTGGTACGCACATCTTTGTGACGAATG
TGTGATGGCTTGGGTCGAAATGAAAACGGGGGCCCGAAGGCCCCCGTGGAATGGCGTGGG
GGTCAGAGCCCTTTCCTTCGAGAAGGGCTGCGACCCCGCCGTGTGCGATCAGAAGAACGC
GCGGATGCCGAATGCGACACCACGGCCTGGCAGCGGCGAGTAGTCGCGCAGCAGCGAGGT
ATGCGGACGCACTTCGCGGTTGGTCAGGTTGCTGCCATCCAGGAACACCTCGTAGCTGTT
GCTGGCGTTGCGATCCCAGCGGTAGGCCAGATGCGCGTCGACCAGAGTGTAGCCGTCGCT
CGGGGCTTCGTTCTGGGCGACGTCCTTCTGGCGGCTGTAGCGCACCGCACCGACCGAAGC
GCGCCAGCCGTCCTTCGACCAGCGCAGGTCGGCGCCGACGCGGGCCGGTGCGATACGCGG
CAGATAGCCGGTGTTGGCCAGTTCCACCGTGTAGTTGTGGTTGTGGTCGCCATGCGGCAC
GGCGATGTCCAGGTTGCGGCTGCCGCTGCCATCCAGCTTGGCCCTCACGTAGTCGCCGAA
CAGGCGCAGATCCCAGTCACCGGCGCCGCCCTCGAACAGGTGCACCAGCGCTTCGGCCTC
GGCACCGCGGAACACCGCGTCCTGCTGCGTCCAGGTGCGCACCGGCAGGCCCTCGGTGAT
GCCGGTGTCGGCCAGGTAGATGAAGTCCTTGAACCTGGTCTGGTAGACCGACGCAGAGAA
GTCCAGGCGCTCGCTGTGGGTGTGGATACCCAGTTCCACGCGCTGGCCGCGCTCGGTCTT
CAGGTTGGCGTCGCCGATTTCCAGCGAACGGGTGGCGATGTGCGCGCCGGCGGCATACAG
CTCTTCGTTGGTCGGTGCTCGCTCGGAGCTGTCCACGCCGATGCGCAGGTCAACGGCATC
GTTGAGCTTCCAGATACCAGCGGCAGACAGGTTGGTGGCACCGAAGGTGCGGCGGCGGTA
GTCACCGGTCGGGTCCAGCTTGACCTGGTCGTGGCGGCCGCCCAGTTCCAGCTTGAACGG
GCCGAACTGCTTTTCCTGCAGTACGAACAGGCCGATGTTCTTCGTGCCTGTATCCGGAAC
GAACGCCTCTTCGCCCTTGGCACCGAAATCACTGTTGCCGAACTGCAGGCCGAAGGCGCC
GTCCCAGCCGCCGATCTGCTGCTGCACCGCTTCCAGGCGCGCTTCGATGCCGCGGTTGGT
GAAGCGGGTCGACGGCGTACCGGCCTCCAGCTCTACGTGCTCGTAGTCGGTGTAGGCCAC
GCGTGCGTTGATGTTCTTCAGGAACGAGACCGGGTTGTAGATGCCGGCCTTGGTCTCGAA
GCGGTTCTGCACCATGTCGATGCGCACGTCATGCTCGTCGCCGCCTTCCTCTTCATCACC
ATGGTCGTGACCGTGGTCATGGCCATGATCATCACCGTCGGCGTGCACGTGCGCGCCATT
GGGAATGCCATAGTTGGTGCGGTAGGTGCTGGCCGACACGCCGAAGTAGCCACCGTCGCC
CAGCCACGTTGCGCCGACGCCACCGGCGCGTGTGCGGATCGAACTGTTGTCGAGGCGGCC
GCGGCGCGGTTCTTCGCCTTCCTCGCCCGCGTGGTCATGGTCGTGGTCGTCGTGGTGGTC
TTCCAGGCTGTCGATCACCGCGTAACCGGGAATGCGGTAGTCGTCGCCGTTGCGGACCAG
GCCATCCACATGCAGTACGACGTTGCCGCTGACGCCATCGAGGCGGAACATGCCGCTGCG
CTCGTTGTTCACCGAATTGCCGCGCAGTTCGGCACGACCGCTGAGCGGCCGCTCAGGCAG
CTCGCGCGCGATGCGCCCGTCGACCACATTGACCGCACCACCAATGGCGCCGCTGCCGAA
CAGCAGCGTGGCCGGGCCCTTCAGTACTTCGATCTGGTCGGCCAGGAACGGTTCGATGCT
GGTGGCGTGGTCGGCGCTGACCGTGGACGCATCCATGTTGCCCATGCCGTTGGACAGCAC
GGCCACGCGCGGGCCTTCCTGGCCACGGATGATCGGGCGGCCGACGCCGGGGCCGAAGAA
GGTGCTCTGCACGCCGGGCAGCTTGGCCACGGTATCGCCGAGGGTGCCGGCCTTCTGCTC
GTCCAGGCGTTCACCGGCCAGCACCTCCACCGGGCGTGCCAGCGATTCGGCATCACCCTG
CAATGGCGACGCGGTGACCTGCACCGACGACAGCTCGGTCAGGTGGCGGTCACGATGGGC
GGTGTCCTGGCCGGCTGCAAAGGCGACGGACGGCAGCAGGGCGGCGAGCGCCAGGGCCAG
GGAATGCGGCTTGAGCCGTGGGGTATGGGCGGGCATGGACGGGTCCTTTGTTACAATGTA
TCAATCGCGGGGCGCACGAATCCCGTCGATGGGACAGGGGGAGGGAAACCGTGCGGGTCG
GAGAGGGATGTTATATTATTCCATAACGATTCGCCGACCCTGCTGGAAGTCATGTCCCTG
TCCTCACGCCTGCGCCACCTGCTCGACCGTTTCGGCGCCACTGGTTCGATGCTGTGCGCG
GTGCACTGCGCGGTGATCCCGGTGCTGCTGGCCGCAGCGCCTTCATTGGGTCTGTCGTTC
TGGCTGAGCGACGGCGTGGAACAGGCGCTGGTGGTGTTCGTGACCCTGCTGGGGTTGTTC
AGCCTGGTCTGGGGCTACCGCCGGCACGGTGCGCTGCGTGCGCTGGGCTTCCTGATTCCC
GGCCTGGTCGCATTGTGGGCCGGCGTGCTGTATGACCCGCTGCACCACAATGCGGTGCCG
CACGCGGTGGTGATGACCATCGGTGGCCTGCTGGTGGGTGTGGCCCATCTGGTCAACCTG
CGCCTCAACCACGGTCACGTGCACGACGCCAGCTGCGCGCACTAGGCGCTCCGTGATAGG
ATTTTCGATCGTGCGCGGGGGCGCCCAGCAAGGCGGCCCCGCCGAACCCGTGTCAGTACG
GGGTAACCAGATTTCACATTTGAGGAGTTGAAGACATGGGTAAGGGTGACCGCAAGACCG
CCAAGGGCAAGCGCTACAACGCCAGCTATGGCAACGCCCGTTCGCACACCGCCAGCAAGG
TCGCCGTAGGCGCCGCCGCTCCGGTTGCCAAGAAGACCGTGGCCAAGGCTCCGGCGAAGA
AGGCTGTGGCGAAGAAGGCCGTCGCCAAGGCCTGATCCGGTCGAACGACCGGTTCAATGA
AAAACGCGGCGCCTGGCGCCGCGTTTTTTTATGCCTGTCCGGTGAGCCGAGCGTGGGTTC
GGCTCTACAACCGCATCAGCGCAGTGTCTTCTTCAGCGTTTCCGGATTGCCATCGTTCGG
CGCGGCCGGTACCTGCAGCAGGTGGGCCAGCAGCGGATAGACATCGACGTTGTCGAAGCC
ATCGATCACCAGGCCCTGGCGGAACGACGGGCCGCCGGCCACGAACACTGCGCGCATGGA
AGGCAGTGCGTTGTCGTAGCCATGCGAACCTCGATCCTGCTTCGCACGCTTGGCGATCTT
CTCCTGGTGCAGGGCATCCCAGCCTTCATCCATGACACAGACGATGGCCGGAACCCGCGG
ATGCGTGCCGTAGTGCCAGCGTGCCGGCAGGTTCTCCTTCTTCCAGCATTCGTAATGCGC
GTGGCGTCCGAGCAGGGCGCGTTCGGCTTCCGCTTCGCGGCCGGCGACCGGCGCAAAACC
CACTGACTGGCCCTGGCTGATATTGCGTGCAATGGCCGGGTCGGCCATCGACTCGGTGGC
GATCACGTTGCCGTCGGCGACGCTGGCCATGCCGTGGTCGGACACGACGATCACGTTGGT
GGTCTTGGCCAGATCGCGCTGCTGCAGCCCGTCGAGCACCTGGCCGACGATCTGGTCGGC
GCGCACGATGGCGTCGGCGTACTGCTTCGACCCGGGGCCGTAGTTGTGGCCGGCCTTGTC
CACGTGTTCCATGTACAGCGTGGTGAGGCGCGGTGCATCAGCATCGGTCCGCGCCAGCCA
GTCGAGCACGATGCCGGCCCGCTGCTCCAGCGGTTCCTTGCCGTCGTATACGCGCCACTT
GCTGGGGCGCACGCCGCGGATTTCAGACTCACTGCCCGGCCACGCCGTGGTGGCCGAACG
TACGCCAGCGTTCTCGGCACTGACCCAGATCGGTTCGCCACCCCACCAGCCGCTGGTGGT
GACCGCGTCACGGTTGCTCAGTTCGAAACGGCCCAGGGTTGCATCGTCCATGCTGTTGTT
GACGATGCCGTGGTGGTCCGGACGCAGGCCGGTGACGATGGTGTAGTGGTTGGGGAAGGT
CAGCGACGGATAGGACGGCGTCATCCAGCGTGCACGCACGCCGCCGTCGATCAGTCGCTG
CAGGTTCGGAGTGAGCCCACGGTCCAGCGCATCGGCGCGCAGGCCGTCGATGGAGATCAG
CAGCAGCTTCGGAGGCGAAGCCGCAGCGGCGGAACCGGGAACGGAGGCGGAAGGGGCGGG
CGCGGTGGTGCAGGCGGCCAATGGCAGCAGCAGCGCCAGCGCGCAGGTCAGGCGTACGGA
AGTCATCCGCGCATGATAAGCCCGCGCAATGACGCGCCCAAGACACGGCGCGCTATCGCG
CCCCGTGTCCGCGCATTTTTCCTTATCGCCGCGCCTGTCGGCGCGCCCCCTTCAACAGGA
AGGGGGCTTTCTCCAGACATGTCCCTGATGATTCCATCCACGCATGGCGTGGATCTACCG
TGTCGACCAAGGTCGACACCTACCAACAGTTGCGCAGAATGACGTCCGGACAGATCGCCG
GAACCTGTCGAAGGCTGGGTGGGTCCGGTTGCAGGGGCGTGAGCGCCATGGATGGCGCGA
CCGAGCTTACAGGGACGTACTTGCAGCGTCCCCTGCAACTGGACCCACCCTGCCTCCCCG
CAGGAAGCCCGCTGTTGCTGTTGCTCTAGCCTCTGCGGGTGCCGGGCGCAGCCCGGCCAG
CCCTCTCAGCCGAACAGCGGGGCCTGGCGTTGTTCCAGCCGCAGCAGCGCGGCCTTGGTT
TCCAGCCCGCCGCCGAAACCGGTCAATGCGCCGTTGCTGCCGATCACGCGATGGCAGGGC
AGGATGATCGGCAGCGGATTGCGCCCGTTGGCCGCGCCGACCGCGCGGGTCGCACTGGGC
TGGCCGAGGTGCTGCGCCAGCTGCAGGTAACTCCAGGTCTGGCCGAACGGAATCAGTGCC
AGCGCCTGCCACACCCGCAGCTGGAACGGCGTGCCACGTGGCGCCAGCACAAGGTCGAAG
CTGTTGCGCTCGCCGTGCAGGAACTGCAGCAGCTGTTCGCGTGCTTCCGGCAGCGCATCC
GGTGCGTAGTGCCAGTCATCGCGTCCGCGTGCCGGATGGCGGTTTTCGGGGAAAAGCACG
TGTGACAGGCCACGTTCGTCACCGGCGATGGTCAGTACGCCGATCGGGCTGTCGAAACGA
TCAAACAACAGGGTCATGTCGGTTCTCCAACGAACGTGCCGGACAAGTGCCACAGGTGCA
GCACGGCGTAGGCGCGCCACGGACGCCACGGTTGCGAGCGCGCTTCAGTTGCACGTTCGC
TCAGGCGCTGGCCATGTGCGTGGCCGAGCACCTGCTGCAGCACCAGGTCGCCGGCGGGGA
AGGCATCGGGCTGGCCGAGCCCGCGCAGGGCGATGTACTGCGCGGTCCACGGGCCGATGC
CGGGCAATGCCACGCAGCGCGCAACAAAGTCTTCCAGGGCCTGCCCGGGTCCGAAGTCGA
GCTGGCCGCTGGCACATGCAGCGGCCAGCGCACGCACCGTGGCGGCGCGGCTGCGCGGCA
GGCCGATCGATTCCAGCGGCGCCTCGGCCAGCACCTCGGGCGCTGGGAACTGGCGATCGA
ACTCGGACGGCATGCCCGGCAGATGCGCCCCATACGCATCCACCAGACGCCGCGCAAAGG
TGGTGGCGGCGGCGACGCTGACCTGCTGGCCGAGCACGGCGCGTACGCCGACCTCGAAGC
CATCCCAGCCGCCCGGAACGCGCAGCCCCGGGCGTTCGGCGATGCCGCGTGCCAGCAAGG
GTTCTTCGCCCAGCGCGGCGTGCACCTGTTGCAGGTCGGCGTCCAGATCGAACACACGAC
GCACACGGCGCACGATGTCGGGGATCAGGCGCGGGTCGACCGCACCCAGCTGCAGACGCA
GTTCCGGGCGCTTCGGGTCGGCGGTGACGCGCAGCAGGGTGGGGCGCTCGGGTGTGCCGA
GCACGCGCTGGTAGCTGTCTTCGCCGATCAGTTCGATGCCAGGCAGGCTGCGCTTGCGCA
GGAAGGCCAGCATTCGCGGGAAGTCCAACGGTGGGCGGTACACGAGCCGCAGTACCAGGC
CGCCGTCATCGGCGGCCAGCGGCTGGTGCTGGCGACGCAGCGCCGTCGGTGCCATGCCGC
AGCCCTGCAGGAAGGCGGTATTGAAGCGGCGCAGACTGTTGTAGCCGGCGGCCAGCGCAA
CATCGGTCACCGGCAGCGTGGTTTCGGTCAGCAGTTGCTTGGCCAGCAGCAGGCGGTGGG
TGGCATGGATCTGTCCGGGTGTTGCGCCGAGATGTTCGACGAACAGGCGCTGCAGCTGGC
GCGCGCTGAGGCCGATCTTCTGCGCGAGGTCTGCAACGGGCTGCTCCTGCAGGAAGCCGC
CGTGGATGATGGCGAGGGCGCGCTGCACGGTTTGCCCGGCCAGTGCCTGCTGGGCCTGCG
GTGCCAGTTCGGGGCGGCAGCGCAGGCACGGCCTGTAGCCGGCAGCAGCGGCCGCGGCAG
CGGTCGGATAGTAGGTGATGTTGCGTGGCTTCGGCGGCGGCGCCGGGCAGACGGGGCGGC
AATAGATGCCGGTGCTGCGCACGGCGGTGAAGAAAACGCCGTCGAAGCGTGCGTCACGGG
CCAGGCGGGCGCGGTCGCAGGCGGCGGTGTCGAGGGCGAGGGCGGTGTCCATGGCGCCAG
TCTAGGCGTGTGCGGGTAGGGATACTCGCCACATTCGGACATGGATGCTGAAGGGGGCCA
GGCCGGGCTGCGCCCTGCCCCCGTGGTAGTGCCGGCCGCTGGCCGGCAACGGCAACAGCA
GAAGCTGGTTTCCTGCGGCAGGGCGGGGTGGGTCCGGTTGCAGGGGACGCTGCAAGTACC
CCTCCGGGGCCCGGCCCAGCCGCTGGCGGCTGTGCGTTCGGGCGCTTGCGAAGCAGTGCT
TCGCAAGCAAAGCGCCCTCACCCATGTAAGCTCGGTCGCCGCTTGCTCGTGTGCGCTGTC
CTGCGCACACGGCAAGACCGGGGTTGGGCGTCCTGCCCAACCCGCCCGAGGCATGCCTCG
GGCCCATGGCGCTCACGCCCCTGCAACCGGACCCACCCCGCCTTCGACAGGTTCCTGCGA
ACTGTCGGGACGGCGTTCTGCGCGGCTGTTGGTGGGTGTCGACCTTGGTCGACACGCTTT
TCCCAAGGGTCAGAAGGGGTTCAGTGCCACGCGCTGAATGCGTGCCCCGGACGGGTAGAC
TGTGGCTCTTGCTCACGTGAAGACCGGTTGCCCGATGTCCGCCAAACTCTGCTGGTTGCC
CCTGTTGTGCCTGGCCCTGGCGGGCTGCAGCCAGCTGGAGAATCCGGGCAATGTCACCGC
CGCCGACAAGGCCGCGCGGGCGCCGGCCAGCGATGGTGAGAACATGGTGTCGATCAATGC
CGCCGATGCACCACCACCGCCGGCGCCGCCGCGCAGCCGGGCGGATCGGCCGTGGCCGCA
GGCGCAGTTGGAGAATGGCCGCGCCTGGGTCAGCTGCAGTACCGAGTACGCCGGTGAGGC
GGGCGATGGCGTCGAGCTGGAGGGCCTGCAGCGCGAACAGATCACCCAGGCACTGGCGCC
GTGCGCCGAACGTGGCCTGATGCGCGTGCGTTACGCCGGCAAGATCAATCCGGGCTTTGC
CGAGATGATGTGGCGGTTGGCCGTGGTCGCTGACGAGCAGAAGATCCACAAGCGCATCCT
CGACCTGGATTCCAGCGGCGGCCAGGTGGAATCGGCGATCGTCGCCGGCGACAGCATCGG
TGAATCGGGCTGGACGATCTGGGTGCGCGAGGGCTCGATCTGCCACAGCGCCTGCGTGTT
CGTGCTGGCTGCCGGTGACAACCGCCTGCTGTCGGGCAAGGTCGGCATCCACCGCATGAT
GCGGATCAGCTCCAAGGCCACCTCGCGCGCGGAACTCAACCGCGAGCTGCACGAGGTCTA
CGACAACGTGAAGGACTACCTGCAGCGCAACGGCGTGGCGGTGGGTGTGGCCGATCTGAT
GATGACCGTGCCCAACCGCAGCCTGCGCCTGCTGACGCAGGATGAGCTGCGCCAGTACGG
CCTGGACGGCACCAACGCGGTGCAGGACGATCTGGAACGGATCAAGCAGATGCGGGCCTG
TGGTGACGACTTCGTGCAACGCAAGGACGCGTTCCTGATTGCCTTCGACCAGCAGTGCAA
GCGCGAAGGCGCCGACATGGAATCGATCAACAGCTGCGGCCAGGCACTGAAGCAGCGCTT
CGGTTTCCCGGATGCGGTGTGCCCGGAAGAAAGCCCACTGTCGGAGATCGATGTGGCAAC
GCTGCCACCGGCACCGTCGGAGCCGCCGCCGGTGGCCGAACAGGCGCCAGTGAACACCGC
CGCGCCCGCCGCGCAGGCTGATGCGGCAGCGGTGGAGGGCAACGCCCCGGCACGCTGACG
GCATAGTCACCGCGCTGGCGTAGACTGCGGTTCTCTCCAGAAAACCGGCGGTGTCCATGA
AGCGCGTGCTCCTGCTGCTGTCCCTGCTGCCCCTGACCGCATTGGCGCAGGCACCTGCGC
CGGCCACGCCGGCACCGGCTCCGGCACGCCCGGCCCCGGCCTCGCCAGCGGCTGCGAAGC
CAGCCACCGCCGGTGCCCCGGCGTTGACCGCTGCACAGCAGGCCCAGGTGCAGAAACAGG
ATGCCGAGATGGGCGCTGCTGCACTGAAAGCCGCGCAGCTGGTCGATGCCAACCGCGCCG
GCGAACTGTGGGATGGCGCCTCCGCCGTCGCGCGCCGTGCAGTACCGAAGGCCGCATTCG
TCAGCCAGCTGACCACCGAGCGCACGCGCCTGGGTGCGCTGGCCGGGCGTGGCCAGCCCA
CCATCACCCGGGTCAAGTACAGCGCAGGTGCCGCGGTGCCGGAAGGGCTGTACATCAACG
TCAGTTTCCCGACCCGTTTCGCCAACAGCGCGCAGCCGGTGCGCGAGCTGGTCTCGTTCC
GTTTCGACGAGGACCAGGTGTGGCGCCTGGCCGGTTACAGCCTGCGTGCGTCGGCACCCT
GAGGATCGGTAGCAGGTAATTCATTGGTGGAGCCATTTGCAGAGATGCTTGGGAAAACAA
CGACGCAATATCATCTGACCGAAGGGCAGCTTAATGGCCCGGCTGCCGCTTCGGCGGTCG
ATGGTCTGTCAACGCGCGTGGGATTTGCGCTCCCTGAAAGTTACATTGAATTCTTCAAGG
CCCACGATGGTGGTGAAGGATTCATTGGCGATGGCTACATCATTTTCTGGAGAGTCGAAG
AAGTAGTCGATTTCAACCGTGAATATGAGGTCGGGACATATGCCCCGGGAATATTTTGGT
TCGCTTCCAACGGCGGAGGCGAGGGGTATGGGTTTGACACATCGGATGTGGCAATGCCGG
TGGTTCGGGTTCCTTTCATAGGTATGGATCGTCAGCATGCGATCTTGGTGGCGAGGGACA
TTCCCGATCTGTTCGCTCAGCTGGCAGAACAGGATGGTTGACTTGAACAAGCATTCGCGC
CCCAAGGGCATGGAATTGTTTGAGATCAAGCCCGTTATCCTTGGCGGTGATCCGGTCTGT
CCTGAGAATAAAACGTGGTTGACGAGACAGCAGCATTTTGAGGCTGTGCGCTACTGGAAT
CGAATTATCAGCAGTCTGCGTAATGAATCGAAGTAATTGAGGATCGTCCGATCAACCTGA
TGCCCCGTGGATGAGCAAATGGCAACTGAACTGACAATGCTGGCCTGGTCGACCGTGCTC
GGCTTCGTTTACATCTTCGCCACCTCCACCGTGGTCACCCGCGAGCGCGGGATGAAGTGG
AATGCCTCGGCACGCGATGGCGACGCAAAGCCGGTCAGCGCGCTGGCCGGGCGCCTGCAG
CGTGCGCAGGCCAACTTCCTGGAGACGTTCCCGTTCTTCGCCGCCGCCGCCATCGCGGTG
GTCGTGGCCGGTCGCGGCAACGACACCACTGCACTGGCGGCGCAGGCCTACTTCTGGGCG
CGTGTGGTCTATCTGCCCCTGTACGCCGCAGGCGTGCCCTACGTGCGGAGCCTGGTGTGG
CTGGTGTCGCTGCTGTCGATCCTGGCGCTGGTGTTCGCACTTCTGTAAGTCGGCCTGATC
CAGATCAAGGCCGCTCAGGTGCGCGGCGCTATGCTGGCGCGGACTGAATCAACGGCAGGA
GGCGCGCATGCGCAGGATGGACGTGGTGGTGGTCGGCGCCGGACCGGCAGGTCTGTGCTT
CGCGCGCGCGCTGGCCGGCAGCGGGCTGCAGGTCGGGCTGGTCGAAGTTCAACCGCGCCA
GGCCCTGGCCGAAGCCGCCTTCGATGGCCGCGAGATCGCGCTGACCCATGCCTCACGGCA
GAGCATGGAGCAGCTGGGTCTGTGGCAGCGCCTGCCGCAGGCCGAAGTCGCTGAACTGCG
CGATGCCAAGGTGATGAACGGCGGCTCGCCGTTCGCGCTGACCTTCGCCAGCAGTCAGGT
CGACGGCCAGCCGCTGGGCTGGCTGGTACCCAACCATCTGATCCGCCGTGCCGCATGGGA
TGCGGTGCAGGGCCAGGACGGCGTGGAACTGTTCGACGGGCGCAAGGTGCAGGGCGTGCA
AGCCGATGCACAGGGCCATGTGGTCAAACTCGATGACGGCAGCCAACTGCATGCGCGGCT
GCTGGTGGCCGCTGACAGCCGCTTCTCCGCCACCCGCCGCATGCTCGGCATCGGTGCGCA
GATGCGCGACTTCGGCAAGTCGATGCTGGTGTGCCGCATGCAGGTCGAGCGCGACCATCG
CCACACTGCCTGGGAATGGTTCGGCTACGGCCGCACGATGGCGCTGCTGCCGCTCAACGA
GGGCCAGGCATCGGCGGTGATCACGCTGCCGCCGCGGCAGATCGAGGCGCTGCTGGCGAT
GGACGAGGTGGCCTTCGGCGAGGCCATCAGTGCTTGCTTCGAACATCGGCTGGGCCGGAT
GCAGCCGGTGGCCACGCCGCAGGCGTATCCGCTGGTAGGTGTGTACGCGCACCGTTTTGT
TGGCGAGCGTTCGGCGCTGATCGGCGATGCCGCCGTCGGCATGCACCCGGTCACCGCGCA
TGGCTTCAACCTGGGCCTGGCCAGTGCACAGCGGCTGGCGCAGGGCATCGTCGCGCAGCA
GCGTCGCGGTGCCGACATTGCCGCCGCCGGCATGCTGGCCAGCTACCAGCGGGGTCATCG
GCTGGCGTCGCGGCCGCTGTACGAGGCCACCAATGCGATCGCCAGCCTGTACACCGACGA
TCGCCGCCCGGCGCGGCTGCTGCGGGCGGCCGGCCTGCGCCTGGCGCAGGGCGTGGCACC
GTTCAGGCAGCTGATTGCTTCGCACCTGACCCAGCGCGTAGCCTGAACAGCCTCACATCA
GCCGGCGGCCAGCACCCGGATCTGGCTGTCGGCGAACTCGACCACCTGGCCTGCGCGGAT
CTTGCAGGCCTTGCGCAGTTCGACTTCGCCGTCGACCCGCACCAGGCCTTCGCTGATGAC
CATCTTGGCTTCGCCGCCGCTGGTGACCAGGTCGGCCAGCTTGAGCAGCTGCTTGAGTTC
GACGTAGTCGCCGTCGAGGTCGAATTCGAGAATCTGCATGGAGCGGGGTTCCTGGGAAGA
GGGGCGCAGGCCAGCGGCCGGGCCGGGAAGAGGGCGCGTATTGTGCGCCAGCACGGGGCA
TGACGGCACGCGCACGGAAAGCTGTACGCCTCGTTCAGGATCAATGCGGTATCATTCCGC
TCTGAGCGAGTGAAATCTCCTCCGACCGAGCAGCGCCAGGGCACGCGATAAGAAGGGCGC
CCAAAGCGCGGACCATCACCTTTTTTATCGCACTGCCAGGAAGACGGCAGTGCCTTCGGA
GTTCCCCATGTCCCAAGATTCCCAAGCGCCGCTGCAGTTTGCGCAGCTCGGCCTGTCCGA
GCCCGTGATGCAGGCGGTCACCGCCATCGGCTACGAAACCCCGTCGCCGATCCAGGCCGC
CACCATCCCGGCGATGCTGGAAGGCCGCGACGTGCTGGGCCAGGCCCAGACCGGTACCGG
CAAGACCGCCGCGTTCGCGCTGCCGGTACTGTCCAACATCGACCTGCAGCAGATCAAGCC
GCAGGCCCTGATCCTGGCGCCGACCCGCGAACTGGCCATCCAGGTCGCCGAGGCGTTCCA
GTCCTACTCGTCGAAGATCCCGGGCTTCCGCGTGCTGCCGGTGTACGGCGGCCAGCCTTA
CGGGCAGCAGCTGTCGGCGCTGCGCCGTGGCGTGCATATCGTGGTCGGTACTCCCGGTCG
CGTGATCGACCACCTCGACCGCAGCACCCTGGACCTGTCCGAGCTGAAGACCCTGGTGCT
GGACGAAGCCGATGAAATGCTGCGCATGGGCTTCATCGACGACGTCGAAGCGGTGCTGAA
GAAGCTGCCGGAGCAGCGCCAGGTGGCCCTGTTCTCGGCCACCATGCCGCCGCAGATCCG
CCGCATCGCGCAGACCTACCTGCAGGACCCGGTGGAAGTGACCATCGCGGCCAAGACCAC
CACCTCGGCCAACATCCGCCAGCGTTACTGGTGGGTGAGCGGCATGCACAAGCTGGATGC
GCTGACCCGCATCCTGGAAGTCGAGCCGTTCGACGCGATGATCATCTTCGCGCGCACCAA
GGCCGGCACCGAAGAACTGGCCAGCAAGCTGCAGGCCCGTGGCCTGGCCGCTGCCGCCAT
CAACGGCGACATGCAGCAGGCCCAGCGTGAGCGCACCATCGCCATGCTGAAGGAAGGCAA
GCTGGACATCCTGGTCGCCACCGACGTGGCTGCGCGCGGCCTGGACGTGGAGCGCATCAG
CCACGTGCTGAACTACGACATTCCGTACGACACCGAAAGCTACGTGCACCGTATCGGCCG
TACCGGTCGTGCCGGCCGCAGCGGCGAGGCGATCCTGTTCGCCACCCCGCGCGAGAAGGG
CATGCTGCGCCAGATCGAGCGCGCCACCCGCCAGCCGATCGAAGAGATGCAGCTGCCGAG
CGTGGAAGCGGTCAACGACACCCGCATCAACAAGTTCACCTCGCGCATCAGCGAAACCCT
GGGTGCCGGTGGCCTGGATTTCTACCGCCAGCTGCTGGAGCGCTTCGAGAACGAGCAGAA
CGTGCCGGCCATCGAGATCGCCGCCGCGCTGGCCAAGATGCTGCAGGGTGACACCCCGTT
CCTGCTGCAGCCGCCGGTGCGTGCCCCGCGTGAAGAGCGCGCCCCGCGCGAGCGTTTCGA
CCGTGGCGACCGTCCGGAGCGTGGCGATCGCTTCGACCGCAACGAGCGTGGTCCGCGCTT
CGAGCGTGGCCCGCGTCGCGACGACGCCGAAGGTGGTTTCGAGCAGCGTCCGCGCCGTGA
GGTTCCGCCGCGTGGTGCACCGGAGCAGGGCATGGAGACCTACCGCATTTCGGTGGGCCA
CCAGCATGGCGTGAAGCCGGCCAACATCGTCGGCGCCATCGCCAACGAAGCGGGCCTGGA
AAGCCGCTTCATCGGCCGCATCGACATCCACGACGACTTCTCGCTGCTGGACCTGCCTGC
ACAGATGCCGCCGGACGTGCTGTCGCACCTGCAGAAGGTGTGGGTGTCCGGCCAGCAGCT
GCAGATGCGTGCGCTGGCTCCGGGTGAAGACACCAACCCGGCCCCGCGTCCGTTCAAGCC
GCGCTTCGACAAGCGTGGCCCGGGCGGCCCGGGTGGTCCGCGTCGTGGTGGCCCGGGTGG
TCCGGGTGGCCACGGTGGCGACCGCGGCGGTGACCGCGACAGCCGGCCGCCGCGTCGTGA
CGGCTTCAAGCCGCGCGGCCCGCGCAGCTTCTAAGCCGCACCCGCAGCCGTCCATAACAA
CGCCAGCCCCCGGGCTGGCGTACAGGAAAAGGGGACGGAGGGGATTAAGTCGTAAATGGC
AGGCCATGCGCTTATGCCGAAAACGACTTAATCCCCTCCGTCCCCTTTTTCGCATGGCCC
ACACATTGCCGGTCATAGGCTGGGCCGGTTCCAAGGCAGGTTGTCACCGCAGCACATTCG
GGGGGATCCGGGATGGGTAGAAGTGGCACGGACCAGCAGAGCCGGCGGGTGCCGATGACC
CGTGGCCTGGGATTGCGCTTTGCGTTGTTGACGGGCATGGCGATCGGGTTGGTCGCGTTG
TCCGCGTTGATCCAGGAACTGCAGGCGGCCTCGACGGCCTGGATTGCCGGCCAGGGCTAC
TGGTCACGGGGGCAGCAGGATGCAACCGCTGCGCTGAGCCGCTACCTGGCGCGCGGCCAT
GCCCAGGACCTGGATGACGCTCGCCAAGCCCTGCGGATTCCGTTGGGGGATCTGCAGGCC
CGGCTGGCGCTGGAACAGGCGGTACCGGACGAGGAGAAGGCCCGGCAGGGCTTCCTGCAG
GGTGGCAACGCGCGTGCCGATATCCCGCGCCTGGTGTTCTCGTTCCGCTATGCACGCGAC
ATCGGTGCATTCCGGGAAGCAACCACGCTGTGGCGCCAGACCGATAATGATCTGTTGGCC
GTGCAACGGCTGGTTGCCGAGCTGCAGTCGGGGCATGCGCAAGGTGTGCTGCCAGTGGCG
GAGCGCGACCGGTACCTGCAACAACTGCGTGATCTGGACCGGCGGCTGCAGGTCCAGGCG
CAGGCATTTTCGCAAGCGTTGCTGCGCATGGCCACGATGGTACGGATCGCCACGCTTGTG
GTCGGCGGGTTGTCGGTGCTGGCGATCAGCCTGATGGCGGTGGCCCTCGCGCGCCGCGTC
GGCAAGGACCTGACCGAGCATGAAAGCCGCTTCCGTGCGGCCTTCTACCAGGCCAATGTC
GGCATGCTCAAGCTCGACACCGACGGCAAGGTGATCGAAGCCAACCAGGCGATGGCCGAC
ATCCTCGACTACCGACGCGACGTGCTGCTGCAGATGTCGCTCGGCGATCTGTTGATGGAA
GGCGAACTGGTCATCGATGGCGTCGGCCGCATCGACTGGGACCGGCAGCTGCGGCCGAGT
GAACTGCGCTTCTGCCGCCGCGATGGCAGCCTGGTGTGGGGGCGCTGGAGTGGCACCGGC
GTGCGCAGCGCGGGAGGCGGCCTGTCGGTGTTTGCGATCATCGAGGATGTCAGCCAGAAC
CATGCATTGGTACGTGAGATCGAGCATCACGCCAGCCACGATCCGCTGACCGGCCTGATC
AACCGCCGCGAGATCGAGCGGCTGCTGGAGCGTGCGCTGCTGCAGGTACGCAGTGATGGC
GGTACGCATGCGCTGTGCTACATCAACCTGGACCACTTCAAGCTGGTCAACGACAGCTTC
GGCCATGCCGCCGGTGACCAGATGCTGCGCAGTTTCGCCGACTATCTGGTGGCGGCCGTG
CGTGACGGTGACTGGGTCGGCCGGCTGGGTGCCGACGAGTTCGCCGTGTTCCTCGCCCAT
GCCGGGCAGGACGAAGCCAAGCGGGTGCTGCAGCGGGTGATCCGCAATCTGGGGCAGGCG
ACGTTCCCGGTCAGCGAGGGCAGCCCGCAGCTGAGCTGCAGCATCGGCGTGGTCGAGGTC
AGTGCAGATGCGCCGGACGTGAACTGGTTGATGAGTGCTGCCGACAGCGCCTGCTATGCT
CCAAGCAGGCCGGGCGCAACCGCGTGCACTGCTTCAATGAGAACCGCATGGCGCTGGAGG
AGCGGCGGCAGGAGGCCGAGCGCCTGCAGGGCGTCAGCCTGGCGATGGCCGAGAATCGCA
TGCTGCTGTATGCACAGCGCATCGCCCGCGTGGGCGATCCGTCCTACCTGCACTACGAGG
TGCTGGTGCGCATGCGCGGTACCGATGGCAGCCTGCATCTGCCCGGCCAGTTCATGCCGG
CGGTGGAGCGCTATGGCATGGCAGTGGCGCTGGACCGGCACGTGCTCGGGCTGCTGTTCC
GCCACCTGCAGGTGTGCCCGGCGCACGTGCGCCAGCTGGGCCTGTGCAACGTCAACGTGT
CCGCGCAGTCGATCGCCGAGCCGGGATTCCTCGCCTTCGTCTGCGACCTGCTCGAGCGCA
ACCGCGCGCTGGCCTCCAAGTTGTGCTTCGAGATCACCGAGACTGCGGCGATCAGCAACC
TCAGCCAGGCCCGCGCCTTCATCGATGCGGTGAAGGCACGGGGGTGCCGGATGGCGCTGG
ATGACTTCGGCTCCGGCCTGTCTTCCTTCGGCTACCTGCGCCAGTTGCCGGCGGACATCC
TGAAGATCGACGGCGCCTTCGTGCGCGACATGGATACCGACCCTGTCAGCCACGCCACGG
TGCGCGCGATCAGCGAGCTCGGGCGCGAGCTGCAGATGGAAGTGGTGGCCGAGTGGGTGG
AGACCGCCGAGGTCGCCGGTGCGCTGACCCGGCTTGGCGTGCAGGGGCTGCAGGGCTATG
CCATCGAACGGCCGCAGCCGCTGGAGCGGCTGACCCTGGTCGATCTGCGCCCGGTACGGC
TGGTCGCGGTGAAGGGGCCGCCGGCGGCTGGCTGAACCGCGGGCGCCGACTTTGGTCTAC
ACATGCGTGGCGTGCCCGGCTGCGATAATGCGCGCCAGGGGCGGCGCGCAGTGGGCGCGG
ACGTAAGCAGGAACAGGACGTGGCGTGGGCGGCAGGCAGTGGCGGTATGGAACAGGAGCG
GTGCTGGCCGTCCTGATGGTGTGGTTGGCGTTGCCGTGGCCGCTTCAGGCTGCAGAGGCC
GTGTCGGGCCATGATTATCTCCTGGTCGGCGGCGCTACCGACGAGCCGACGCCGCACCGC
GCATGCACGCCGCAGATGCTGTCCGGCGCCCGCCAGCAGGTGCTGGTACCGGCTCCGCCG
CAGGGCTGGTCAGGGCAACCGCAGGCGCTGGACGTGTTCAACGTCTTTGCCGGTGAAGTG
CGCGTCCAGCATGGCGACCGCGAGATCTGCGGCAACATGCACGATGCGCGCACCCGCGAT
TCACGTTTCCGGGCTGGCATCGGCCTGGTGGCCGTGCCGCCGGCCGGCAGCCATGAGCCG
TTCCTGGTCTCCTGGCAGACACCGCTGAAGGCACGTTGGGTGCCGACCCTGCGGCTGGGC
GCGCCCAGCCCGGTGCAGCAGAACGACACCGCCCGCCTGCTGGTGCGCGCGGCCTGCATC
GCGGTGGCGATTGCGCTGGCGCTGTCGGCGTTGATGGCCTTCCTGACCACCCGGGACCGC
AGTTTCCTGGTCTACATCGCCGGCACCACCGTGATGGTGCTGTGGCAGGCCATCCTCGGC
GGGCTGAGCGGCTATCCGGAACCCTGGCTGCCGGTGGGCGAGCACGGCGCCTGGTGGCTG
CTGGCGCTGACCGCTGCGACCCAGGCACTGGTGCTGCCGGCGCTGTGGCGGCTGAACGGA
GGCGACCGCGTGCTGCCTCGATCGCGCCCGGCCCAGCTGGCGGTGTTGTGGACCCTGATG
GCGCTGGCCGTGCTGGTGCCGTGGCTGCGCTGGGAGCATCTGGCCTGGGTCGCGAAGGGC
TTGCAGGTGTCCTATCTGTCCGGATGTGGCCTGGCACTGATGGTCGGCGTCTGGGCACGC
TGGCGCGGCGACCGTTGGGCACAGGCGGGTCTGGCCGCGCTGGCACCGATGCTGGTACTG
ATCATCGCCGATGCCTGTGGTGCGGCGTGGCTGCTGGAATACCGGGTGGAGGCGCTGCAG
CTGGCGGTGACCTGGCTGTTGATGATGGCCGCGTATGCGTTGAACCAGCGGCTGGGCCGG
CTGCGCCAGCAGCGTGATGAACTTCGCCAGCTGGCCGAGACCGATGGCCTGACCGGGCTT
CCCAACCGTCGCGCCGGACTGCAGCAGCTGGCCCGCCATCTGGAACGGGTGGACCGTGAG
CGCGGCCCGTTGGTGATCGGCTTCCTCGACATCGACCTGTTCAAGGACATCAACGACCGC
CACGGCCACGCAGTGGGCGACCAGGTGCTGGTGGCGGTGGCGCGTGCCCTGCGCGCGGCG
GTGCGCAGCCAGGACGAAGTGGTGCGGATGGGCGGCGAAGAGTTCCTGCTGCTGATGCCC
GGCATGCCGCGCGAGGCGGCGTCGGCGCGGCTGGACCGCCTGCGCCAGCGCATCACCGAG
GCTGGCCAGGCCCTGCAGGTGCCGGGGCTGGAGGTGACCGCCAGCATCGGCCTGGCGCAG
TGGCGACCGGGCGAGGACGATCTGGCCGGGCTGCTGCGGCGCGCCGACCATGCCATGTAC
GTGGCAAAGCGGGCGGGCCGCAACCGGGTCTTCGACGGTGAGGAGCTCGATCCGCCCGCC
CTGGCATGAAGCGCAGCGGGCGGCGATGCCGGATAATGGGCCGATGACCACCCGACTCAA
CAAACATATCGCCGACACCGGCTTCTGCTCCCGCCGCGAGGCCGATCGCCTGATCGCCGC
GCGCCGCGTTACCGTCAACGGCCATCCGGCCGGTACCGGCGCGGTGGTGGGCGAGGAAGA
CCAGGTGCTGGTCGACGGCCAGCCGCTGCGCGCCCGCGTGGCACGCAAGCCCGGCGCCCG
CCGCCACGTCTACATCGCATTGAACAAGCCGGTAGGCGTCACCTGCACGACCGAAACTTC
GGTCAAGGGCAACATCGTCGACTTCGTCGGCCACGAACAGCGCATCTTCCCGATCGGCCG
CCTGGACAAGGAATCCGAGGGGTTGATCCTGATGACCAGCAACGGCGACATCGTCAACCA
GATCCTGCGCGCCGAAAATGGCCACCAGAAGGAATACCTGGTGGCGGTGAACAAGCCGGT
CACCGATGAGTTCCTGCGCGGCATGGCGCGCGGCGTGCGCATCCACGACCAGATGACGCT
GCCGTGCAAGACCTCGCGCATCGCCAAGTTCGGCTTCCGTATCACCCTGCAGCAGGGCCT
GAACCGGCAGATCCGCCTGATGGCCGCCGAATTCGGCTATCGCGTGACCCAGCTGCGCCG
CGTGCGCATCGACAACATCAAGATCGGCGCGCTGAAGCCGGGCCAGTGGCGCAACCTGAC
CGAGCAGGAACTGCAGGGCCTGCTGCCGAAGCAGCTGGACTGGTAACGCGCGGTAGTGCC
GGCCGCTGGCCGGCTGCTCCAGCCATCGAGAGAGCGCGGGATGCCGGCCAGCGGCCGGCA
CTACGCGTTGTGCGGATTACGCGCCGGCATCAGCTAGACTTTGCAGTGACCTGCCGGAAC
GTGACGCTGCATGATCAAGCCCGACAAGCCTGCCAACGAAGCCCTTCGGCTCCAGGCGCT
GTACCGCTACCGGATCCTTGATTCGCAGCGCGAGAAGTCATTCGACGACCTGGTGGCGAT
CGCCAAGGCGGTCTGCGGTACCTCGATGGCGGCGGTGACCCTGATTGACGTCGAACGGCA
ATGGTTCAAGTCGATCCAGGGCATCGACGCGGCGGAAAACCTGCGCAGCGAATCGATGTG
TGGCCACGCCATCCTGCAGCCGCACCAAATCATGGTGGTCGAGGATGCGTTGCAGGACAT
CCGCTTCCATGACAACCCGGTGGTGACCGGCGACCCGCACATCCGCTTCTACGCCGGTGC
GCCGCTGATCAGTTCCGATGGCCTGCCGCTGGGTACGCTGTGCGTGTTCGATGCACAGCC
GCAGCACCTGCCCAGCGACAAGGCCGAGGCGCTGGCCGCGCTTTCACGGCAGGTGATGCT
GGTGATGGAGCTGCGCCGTTTCGCGCTCGACATCCAGAAGCACATGCTGGAACGCGATGA
CTACGAGCGCCTGCTGTCGGAGTACCAGGACGTGCTGCTGGCGCAGAATGCCGACCTGGC
CGAACAGAGCCGCACCGATGCGCTGACCGGCCTGCCCAACCGCCGCGCGATGGCAGCGGC
ACTGGAAGAGGCGGTTGCGGAGATCGATGGGCAGCCGGGAGTAGCCTGCGTGGCCCTGCT
GGACATCGACCATTTCAAGCACATCAATGACTTCCAGGGCCACGCCACCGGCGACCGGGT
ACTGGCCGAGCTGGGCGTGCTGCTGCGTTCGCATTTTGCCGGCCGTGGCATGGCCGCGCG
CTATGGCGGCGAGGAGTTCGTGGCGGTGATGCCGGGCACTGATCTGCGCACGGCCGAACT
GCAATGCGAGTTCCTGCGCCTGGCCGTGGCGGATCTGCCGCTGGGATTCCCGGTCACGAT
CAGCATTGGTGTGGCCCAGCACCAGCCCGGTGAAAGCGTGGATGAGATGCTGGCGCGCGC
CGACAAGGCGCTGTACCGGGCCAAGGGCAACGGTCGCAACCGGGTGGAGCTGGCGGGCTG
AAACACGGCGGTTCGCGCGTTGAACGCATGCGACGCGTGGATGATTCGATGCCGCTCCAG
TAGATCCACGCCATGCGTGGATGCTCTTCCCGTTTCACTTGGCGTCGCAGCTCCTGCGAT
CAGAACCGGCCAGCATGACGTCCCTGTTTCCACGGATACCAGCCATGCTGCAGACCCTGG
CCATCGCCCACTATCGCTCGCTGCACGGGCTGGTACTGCCGCTGCAGCCGTTGAACGTGG
TCACCGGTGACAACGGCAGTGGCAAATCCAGCCTGTACCGCGCGCTGCGCCTGCTGGCGG
AAACCGCCCAGGGCGGCGTCGCGGCGGTGCTGGCCCGCGAAGGCGGGCTTGGTTCGGCGC
TGTGGGCCGGCCCCGAATCCATCGATCGCCGGGTTGCGGCCGGCGAGATCCCGCTGCAGG
GCGGACCCCGGCAGGCGTCAGTGGGGCTGAAGCTGGGATTCACCACCGACGAGTTCGGCT
ATGCCATCGACCTGGGCTACCCGCCACCCAGCCGTTCCGCGTTTGCGCTGGATCCGCAGA
TCAAGGCGGAGGCGATCTGGGCCGGGCCGTTCCTGCGCAGCGCCAACCTGCTGGTCGATC
GCCGTGGGGCAATGGTGCGCCAACGCCATGCGCACGGCTGGGATCTCGTGGATGACCGGT
TGTCGCTGTTCGACAGCCTGTTCACCCAGGTCGGCGATCCGCAGCGCATGCCGGAAACCA
TCGCCCTGCGTGAGTACATCCGTCGCTGGCGCTTCTACGATCATTTCCGCAGCGACGCCG
ATGCCCCGGCGCGACAACCGGCGATGGCAACGCGCACGCCGGTGCTGCATCACGACGGGC
GGGATCTGGCGGCGGCCTGGGTGACCATTCTCGAGATCGGAGATCCGGTTGCGTTGGCAC
GCAGTGTCGATGATGCCTTCCCCGGCGCCACGGTCGGCTTCGAAGAGCTGGACGGTCGAC
TGGCCCTGCGATTCCACCAGCCCGGGCTGCTGCGGCCGTTGTCGATGGCCGAATTGTCTG
ACGGTACCCTGCGATTCCTGCTGCTGGCCGCGGCACTGCACACGCCGCGGCCACCGCCGC
TGCTGGTGCTGAACGAGCCGGAGACCAGCCTGCATCCGGACCTGCTGCCGGCGCTGGCGC
GGCTGATCATCGCCGCCAGTGCGCGCAGCCAGGTGTGGGTGGTGTCACACGCCAGCCGGC
TGATCGCGGCGTTGGAGCAGGCGCCGGGCTGCCACTCGCTGCATCTGCACAAGGAACAGG
GCCGCACGCTGCTGAGCGGGCAGGGCCTGCTGGATGCGCCGGCCTGGCATTGGCCGCAGC
GTTGAGACATCGATCCGGATCCGGTAGATCCACGCCATGCGCGGATGCATTCAATCGGCG
ATGTTGCGTGCTTCGGCCGTGCCAAGGATTTCCGGGTGCTGCACCGGCTTGCGGCGGTTC
AGCAGCGGATGCAGGAACACCGCGCCGACAATGATGGCCACGCCCAGGTAGAACCACGGC
GTGACCTCGTGCTGCTCGCGCAGCAGCACCACCGCCAGCACCACCGCATAGACCGGTTCC
AGGTTGGTCACCAACTGCACCGTATAGGCGCTCAGGTGGCGCAGTGCGACCAGGGCCAGG
GCGAACGGCAGCAGCGTGCAGAACCCGGCCAGCACCAGCAGCAGGATGCCGTCGTGCAGA
TTCGGGACCACCCACAGCGGGCTGGCCAGTGCTGGCAGCAGGTAGGGCATCAGCGGTGCC
AGCAGGGTCAGGGTGAGGGTGCCGGCACCCAGCTCCAGTGCGGTGACCGTGAGCGGATCG
GCGTGGCTGACCATGCGTTTGTTGAGCGAGCCGAACACCGCCACCAGCAGCGCCGATATC
GCGCCGATCAAGACACCCAGGCGCATGCCATCGGGCACGCCACCGACCACCAGCGCAACA
CCCGGCAGCACCGCCAGGCCGAACGCCAGTTCACGTAGCTGGAACGGCCGCTTGGCGACC
CAGGGTTCGATGATCGAGGTGAACACCGGCGCCAGTGCAATGCAGGTGGCGGCCACCGAG
GCATTGGCCAGTTTCACCGCGCCGTAGAAGGTCAGCCAGTGCAGGGCGACCAGCGCACCG
ATGCCGGCGTAACCGGCCACCAGCCGCAGGGGCAGGGTGCGCAGCCCGCGCCAGACCCGC
GGCAGCAGGGCCAGCATCGCCGTCACCAGCAGCATGCGCCACCACACCAGCGGCAATGCG
GGCAGGGTGATCAGCTTGCCGAGGATGGCGGTGACGCCCCACAGCAGGACACAGAAGTGG
ATCTGCCACAGCGCTTTGCGGGTGTCGGGTGTGCTCATCCGCCTATTGTGAGGCAAGGCG
AACGTCGCAGCGCTACCCGCGTGTGGGATCGCTGCCCTGGTCAACCCGCCGCTGCAGTGC
CATCGCCGCCGCCGGGTTGCGTGCCTTGCCCGCGCCGATGCACAGCAGGTAGACCTCGCG
CGGGGTTTCCGGAGCTGGCGCGGCCAGGCAGGGCAGGTCATCCACTGGTTCACCGCGTGA
CCAGCGGCGTGCGCGTTCGGCCCAGCGCTGCTGCACGGGCGCCGGCAGGCCCTCGTTCAA
GCGGGCCTGGCTGCGCTTGATTCGCGCATAGACGAAGCCGGCACTGACATCGCCGTGCAA
TGGCGCCTCGTCGCTGTCCTCGATCACCAGCGCCACGCCATGGCGGCGGGCGGCGTCGAC
CAGTGCCGGGCCATGTGCCTCGGCGTTGCGGACCTCCAGCGCATGCTGCAGCGGCACCCC
GTCCAGCTGCTTCGGCAGCTGTGCCACCAGCCGTTCCAGTGCTTCGGCGTCGGCCGGATG
CCGTGGATCGAACTGCCACAGCAGCGGGCCCAGCCGGTCACCGAGCGCGGTCGCCGCCTG
CAGGAAGGGCGCGGCCGCCTCGACCGTGCTGGACAGGTCGCGGCGCTGCACCAGGTAGCG
TGGCGCCTTCATCGAAAACCGGAAGCCTTCCGGCGTCTGTGCGGCCCACTGCGCGCACTG
CGCGGCGGTGGGCGTGCGGTAGAAGGTGCCGTTGATTTCGATGCAACGCATGGCACGGCT
GGCATGGGCCAGTTCTTCACGCTGCGGCAGGCCCACGGGGTAGAAAACGCCGCCGCGCCA
TTCGGGAAACACCCAGCCACCGATGCCGCAGCGGATCGTTCCGGCGGTCACTGGCCGTGG
TCCGCGCGCCACGGGTCGTAGCTGCCGAACCACCACAGGTAGCCTTCCGGGTCGGCGCAG
GCATAGCCACGACCGCCGTAGTCCTGGTCGGCGATGTCGATGACGATTCGGGCACCGGCG
GCCTTGGCCCGGGCGTAGTGCGCGTCGGCATCGGTGACGATCACGCAGGCACTCTGCGTC
TGGCGGCCGCCGACCTCATCAGGCATCGCCGCATGCTCGCTCCACGCGCTCTGGTTGCTG
GCCGAGCCCAGCATGATCATGCCGGTGCCGAAGGTCAGCTGCGCATGGAACACCGTATCG
CCATCGGCGTAGACGGCCTGGGCATGGAAGCCGAAGGCGCGCTGCAGCCAGTCGATGGCA
GCCTGCGCATCGCGGTAGCGCAGGCACGGAATGATGGTGGAGCCGCTGCTCGGTTGGCCG
TTCCCGCCCATGACACCCCTCCTATGGCACAGGGCAGGGTGCAACGCAGAACGTTACCAT
CCCGCGAAACCCCGGTGACGGCCTGCACATGGCCGCCACCCCTGTTCGGAGATCGTGCTG
GATGAAACCCTGGATTGGAGGAGCCGTGCTGCTGGCGTGCACGACCATGGCGAGCGCTGC
CACCCCGGCGCAGCTGCAGGAGCTGGATGCAACCGTCGAGCGCGTGCGCGCGCAGTTCGA
CGTGCCCGGTATTGCGGTGGCGGTGGTCAAGGATGGCGAGGTGGTGCTGGAGCGCGGCTG
GGGCGTGCGCGAGCAGGGCAAGCCGGAACCGGTGCAGGCCGATACGCTGTTTGCCATTGC
GTCCAATACCAAGGCGTTCACCGCCACCTCGCTGAACCTGCTGGCCGAGGACGGCAAGCT
GAAGATGGACGACAAGGTGATCGACCACCTGCCGTCGTTCCGCATGTCCGATCCGTTCGT
GACCGGCCAGATGACCATCCGCGACCTGCTGTCGCATCGCAGCGGACTGAGCCTGGGCGC
CGGTGACCTGTTGTTCTGGCCGACCACCTCCTACAGCAATGCCGAAGTGGTGGAACGGCT
GGGCAGGGTGCCGCTGAAGGGTGGATTCCGCGAGGGCTATGCGTACGACAACATCCTGTA
CGCGGTCGCCCAGCAGGTGATCGAGCATGTTTCCGGCATGAGTTACCAGCAGTTCCTGCA
GACCCGCATCTTCGACAAGGTGGGCATGGCCGGCACGCGCTACAACGCCGATCACCTGAA
GCCGGGCGACAAGGCCGCGGTCGGCCACGCCAAGTACGATTTCAAGGACCTGCGCACCGT
CGCGCCGCTGACCTGGTCGAACAATGCCGGCGCCGGCGGCATCTATTCCAGCGCGCACGA
CATGGCGCGCTGGATGCAGGTGCAGCTGGCCGAAGGCAAACTGGCCGACGGCACGCCGTT
GTTCTCCGAGAAGAGCCAGCAGCAGATGTGGCGGATGATCACGCCGCAGTCGATCCCGGC
GCCGAGCGTGCCGGAGCTGGCACCGGCGCGGGCCAACTTCGCCGGCTATGGCGAAGGCTG
GAGCCTGAGCGACTACCGTGGGCAGAAGCTGGTCTGGCACACCGGTGGCTGGCCGGGCAT
GGTTTCGCGGCTGACCCTGGTACCGGGCGAGAAACTGGGCGTGGTGGTGCTGACCAATCA
GGAAGTGGGCGCGGCGTTCAATGCGATCACCCTGAGTGTGCTCGATGCCTACCTGGGCGG
TGAAAAGCATGACTGGGTGGACGCCTATGCCAAGGCCGTGGCCAAGGGACAGGACAAGGC
CGACGAGGCGTGGGCCAAGCACCAGAGCGCGCGCGACAAGGGCAGCAGGCCGTCGCTGGC
GCTGGCCGGCTACACAGGCATGTTCCGCGACCGCTGGTATGGCGACATGCAGGTCAGTGC
CGAGGGCAAGGGACTGCGCCTGCGCTTTGCCAAGACCGCGCAGCTGAGCGGACGCCTGGA
GCACTGGCAGCACGACACCTTCATCGTGCGCTGGGACGACCGTTCGCTCAACGCCGACGC
GTTCGTGAACTTCAGCCTGGACCCGGACGGCAAGGTGCGCGAGGTGCGCATGCAGCCGAT
TTCCGACCTGACCGATTTCAGTTTCGATTTCCAGGACCTGCTGTTCACCCCAGTGAAATG
ACGCCGCCGGGCGTGGCCCGGCGCTGACGTTTGACGAATCCGATGGGTAGTGCCGGCCGC
TGGCCGGCAACCTCATGATCCCCGGATGCGTCGCAAGGGTGCCGGCCAGCGGCCGGCACG
ACCGCAGCCGCAGCGATCGTCGGCCGGCGTACACATGCGGCATGGGATACTCCGCCAGCT
AAAGATGGCGAGGGAATGCGATGTTCCGTTGGTTTGAATCCCTGATTCCGGTGTTCCCGC
CCGTGGACGGGCGGATGCCTCCGCGCAAGGTGCTGCCGTTCTACCTGCACTACCTGCGCC
CGGTGTGGCCGGTGCTGCTGGCCACGCTCATCGCCGGCCTGCTGCTGGCGCTGGTGGAAG
TGGCGATGTTCGATTACCTGGGCCGCATCGTCGACATGGTTGCCGAGCAGCCCGGTGCCG
ACTTCTTCAAGCGCCATGCCAACGACCTGGGCTGGATGCTGTTCATCACGGTCATCGCGC
GTCCGATCCTGGTCGGCCTGCACAACCTGCTGGTCAACCAGGCCATCGTGCCCGGCCTGA
GCAACCGCTCGCGCTGGTTGATGCACAACTATGTGGTGCGGCAGAGCCTGAGCTTCTTCC
AGAACGACTTCGCCGGCAGCGTCGCCAACCGGGTGATGCAGACCGGTACCTCGCTGCGCG
AGTCGGCGGTGCAGATGGTCGATTCGCTCTGGTACATCGTGGTCTATACCGGCACCGCGC
TGTACCTGTTCGCGCAGGCCGACTGGCGGCTGATGGTGCCGCTGATCCTGTGGCTGCTGG
CCTATGCGGTGATCATGGTCTACTTCGTGCCGCGCGCGAAGGAACGGGCCTGGATTGCGT
CCGAAGCGCGTTCCAAGGCGATGGGCCGCATCGTCGATGGCTACACCAACATTCCCACGC
TGAAGCTGTTCGCCCATGGCGGGCGCGAGCAGGCTTACGTGGCCGAGTCGATCCAGGAAC
TGGCGGTCAAGCACCGCGCGCAGACCCGGGTGACCACCGGCATGGACCTGACCATCGCCA
TCGTCAACGGTTTCCTGATCGCCGGTACCTGTGGGCTGGCGCTGTGGCTGTGGAATGGCG
GCCACATCACCGTCGGTGCGATCACGCTGGCGACCGGCCTGGTGATCCGCATCCACAACA
TGTCCGGCTGGATCATGTGGACCATCAACGGCATCTTCGAGGACATCGGCACGGTGCAGG
ATGGCATCACCACCATCGCCCAGCCGCTGACCGTGCAGGACCGCGAGGATGCGGTGCCGT
TGCAGGTGACCCGTGGCGGCGTGCATTTCCAGGACATCCACTTCCACTACGGCAAGAAGG
GGGGCGTGATCGCAGGCCTGGACCTGGTGGTGAAGCCGGGCGAGAAGATCGGCCTGGTCG
GTCCTTCGGGGGCCGGCAAGTCGACCCTGGTCAATGTGCTGCTGCGCCTGTACGACCTGG
AAAGCGGCCGCATCCTGATCGACGGCCAGGACATTGCCTACGTCACCCAGGAAAGCCTGC
GCCAGCAGATCGGTGTGGTCACCCAGGACACCTCGCTGCTGCATCGCTCGATCCGCGACA
ACCTGCTGTACGGCCGTCCAGACGCGACCGATGAGCAGTTGCGCGCTGCCGTGGTCAAGG
CGCGTGCCGAAGCCTTCATCGACACGCTGGTGGACGGTCAGGGGCGTCGCGGCTACGACG
CGCATGTCGGCGAGCGTGGCGTGAAACTCTCCGGCGGCCAGCGCCAGCGCATCGCCATTG
CCCGCGTGCTGCTGAAGGACGCTCCGATCCTGGTGCTGGACGAAGCAACCTCGGCACTGG
ACTCGGAAGTGGAAGCGGCGATCCAGGACAGTCTGGATGAGCTGATGGGCGGCAAGACGG
TGATCGCGATCGCGCACCGGCTGTCGACCATCGCGCGCATGGACCGGTTGGTGGTGATGG
ACCAGGGACGCATCGTGGAGACCGGCACCCATGCCGAGCTGATTGCGGCCGGTGGCCTGT
ACGCACGGTTGTGGGCGCGACAGACCGGTGGATTTGTTGCTGCCGATCAATGATCGCTTC
GGGGTCGGATCCCTTTCCGCAGGAAAGGGCTCTGACCCCAGCGTGTTTCCGGAGACCTGC
ATGATCCGCCCCCTGCGCTCGCTGTTGCTGGCACTCAGCCTGGTTGCCACGGTTGCCACG
GCTGCGCCGGCACCCATGGACGGCGACCAGCTCGAGCAGGTCGTCCTGCTCAGCCGTCAC
AACCTGCGCGCGCCGGTGGTAGCCTCCGGCGCGCTCGCCAACGCGACGCCCGAGACCTGG
CCGCGCTGGGAGGTGGCACCGGGCGAGCTGACTACCAAGGGAGGCGTGCTGGAGGTCTAC
ATGGGCCGCTACATCGCCCAGTGGCTGCGCCAGGCGCAGCTGTTGCCGGTGTCGGGTTGC
CCGCAGGAGGATGACTTCCACGCGTACGCCAACAGCCTGCAGCGCACCCAGGCCACCGCG
CAGTTCTTCGTTGCCGGTGCTTTCCCGGGCTGCCATGTTTCGGTCGAACAGCGCATGCCG
CTGGGCTCGATGGATCCGTTGTTCGATCCGGTGATCCGCCGCGACGACGCGGCATTCCGC
ACGCGCGCGCTGGAGTCAATGCAGCGAGCGCTGGCCGCAGCGGACCTTGCACCGGCTCTG
TCCGTGGTGGAAGAGATCACCCGCTATCCGCAGTCGGCGGCATGCAAGGGGCACAGCGAC
TGCCATCTGGCGCTGGCCGATACCACCTTCAGTACGGAACCGGGCAAGGAGCCTCGCGCG
TCCGGATCACTGGCGCTGGCCAGCGGGATGGTCGATGCCTTGTTGATGGAGCACTACCAG
GGCAGTGGCATCCCCCGCGAAGGCTGGGGCCGGTTGACCACCGAGGCGCAATGGCAGGCG
CTGGCGCAGATCCGCAACCGCTACCAGGACATCCTGTTCGGAACGCCCGAGGTGGCGCGT
GATGTGGCCGCTCCGCTGCTGACAAGAGTGAATGCGTTGTTCGACGACCCGGCGTCGCCG
AAGGTGACCCTGCTGGTCGGTCACGATTCCAACATCGGCTCGGTGCTGGCGGCGTTGGGA
ATCAGCGACTACAGCCTGCCGGGCCAGTACGAGAAGACGCCGATCGGCGGCCTGCTGCAG
TTCGAACGCTGGCGTGATCGCCACAGCGGGGTGGAACGGATCCGCCTGGCCTACGTCTAC
CCGACCACCGCGCAGCTGCGCGATGCGCTGCCGCTGGCCAACGCGCAGCCGCCGGGCCGC
GTCGTGCTGCGTGTGCCGGGGTGCGCGGCTCAGGGGTGCACCGTCGCCGAGTTCCAGCGC
CTGCTGCATCCGAAAGCCCGCTGAGGCGCGCTGCTAACGCAGCGGCGTGCGCACGATGCC
ATGCGTGGCCATCAGCGTAAGGTCGCCGCCCAGCCGTGGCGAGTGGAACGGGCCGCGTGC
ATGCGCGGCGTCGAACACGCCGCCGTCAGGTGAGCGCAGGCGGTAGAACTCGACCCAGCC
GCTGGCCTGCAGGGGCAACTGGGCAACGCCGGTGTGCTGGTTGAACCATGCAGGGTCCTT
GCTGCCTTCGATGACGCGGCGGGCAAGGCGGTCAATTGCATGGTCCTTGCTGGCATACCA
GTCCTGGCCGCGCAGCCGCGCCAGCTCGGCCATCATCACCAGTGGCGCCAATGCGTAGTC
GTGATAGTGCAGGGCCCGTTGCCCGCGGGCCATCTCCAGCGGCAGGCTGCCATCGTCCTG
GATGTCATCGATGCCCTTCTGGAACGCGGCGTGGCCGGCCTGCCATAGGGCGTCGTCGTC
GGTGGCCAGTCCGGTGGCCAGCACGCCCAGCCCGCCCCAGTAGTAGTGGTTGTTGCGGCG
CCGTTTCGGATTGTCCCAGTACGCCAGATTGGCCCGTGCCAGCTTCTGCAGCCACGGATC
GATACGCGCACGCTGCTGCGGGTTGGCCTGGTCATGCACTTTCAGGTAGGCCATGGCTAC
CGCATCGAGCATCCACTGCCGCATGTAGAACGACTGATCGTTGTTGACCCGGATCATCTG
CCCGAGCATGGCGCCGTCGTCGGCCCACGCACCCAACCAGCTCAGCGTGCACTGTGCCGC
TGCCGGGTCACCGTTGCGCAGGTAGTCATCGCTCATGCGCGCCACGTCGGCGGCATAGCG
GTCCAGCGGTGCAGTGGCGTCCTTGTTCTGCTGGTTCAGTACCGGGTCGATGATCGAGCC
GACTTTGTCGGTGTAGTAGCCAAGCGCGCGGATGTCCAGCTGGCCGGGCGGCGGCGCGGG
GCAGGCGGCGAAGGCACCCGCACTGGCCAGCAGCGTGGGCAGCAGGGCGAGGCGCAAGGG
GAGAGACATTGGAAACCGGCGGAAGGGGGAATCCGGCGAACGATGCGCCTGGCCATGTTG
CCGGCATGTGATGCGGAGATGGTCTGGCGATCCCCCACAAACAGATCGGCCCGGGTTTCC
CCGGGCCGCTCCGCTTCAACTCACACCACCCCGATCACTCGATCGGCTGGTCCAGCATCA
GCTGGCGTGCGAAACGCACCGGCGGTGCGCCGTAGGACAGTACCTGGTCGTGGTACGCCT
TCAGGTTGAACTTGTCGCCCAGCTTCTCCTGCACCGCCTTGCGGGTGTCGAAGTGTTCCT
GCGCACCGACGAAGTAGGTCGGTAGCTGTGCCGAGGTCAGCTGTGCACGCACCCACTTGC
CCGCCGCTTCGCTTTCCTGCTGGAACGCGTCGTGGGTCATCAGGTGCATTGCCTTCTCGC
GATCCCAGTTGTCCACGTGCACGCCCTGGTCGAGGATCGCGTTGGAGATCGTGCGCAGGT
AGAACTTCAGCTGCACCAGGTGGAACAGCGGGTCGTTGTTGAGGTAGCCCTGCTCCTGCA
TCATGCGCTCGGTGTAGACCGCCCAGCCTTCGGCGAACAGGCCTGAACGCAGCACCGCAC
GCAGGGTGGAGGGGAACTTGGCCGAATGCCAGCCTTCCAGGTAGTGGCCCGGGGTGCCTT
CGTGGATGCTCAGCAGGTGGATCATGCGCGAGTTGTACTCACGCAGGAACGAGTCGACCT
GCTTGTCGTTCCAGTCGTCCGGAATCGGCGACACGGCGTAGAAGGTCTTCAGGTTCTTGT
CCAGCGGACCCGGTGAATCACAGTAGGCCACGGCCACGCCACGCTGGAATTCCGGCATCA
GGATGATGTCCACCGGCGCGTCGGGCAGCGTCATCAGATCGTGCTCGCGCACGAACGCGG
TGGACTGCTCCAGTGCGGCCTTGGCATCGTCGACGACCTTGTCGCGTGCCGGCTTGTCGG
CGTAGGCCAGCTCCAGCGCAGCTTCAATGGCCTTCTGCTGCTGCTCGTCGGTCGGCTGGG
CCGGCATCTCCGGCGCACCCGGCTTGTCCTTCAGCACGGTCTGCGCGATGCCGTACATGT
CTTCGCGCACGCGCTTGAGTTCAGCGCGTGCACGCTCACCGATCTCCTGGCGCGACAGCG
AGGAGCTCAGCGCGAACTTCAGCTTCTGGTCGTACTTTTCCGCACCGATGCGGAAGTCGC
CCTTGGCATTCGGCACCAGGGTCTTGTCCAGCCAGGTCTGCTGGTCGTCCACCGCCTTCT
TCAGGCCGTCGATGGCGGCCTGCAGGCGCTGCTGGTCGGCCTGCGGCAGTTCACCGATGT
GCGGGGTGATGAAGGTATCGACGATGCTGAGGATGCCCTTGTTCTGCTTGGCCACCGTTT
CGGCGTGGATCTTCGGCACCCGTGCCGGATCCAGGTTCTCGCGGGCCTGGGCGAAGATCG
CCGGCAGCTTTTCCATGCGCGCGGTGGCCGACTTCAGGCGCTCCGGGAGCGGCGCGAACT
CGCGCGCCATCAGGCCGTAGATCGCGCTGCCGGCGATGCCGTTGTACAGCTGCGGGTCCC
ACTTGCCGGACTGCAGCACTTCGGCGTTCCATATTTCCGACTGCAGCTGGTTGCGCAGGA
TCGCTGCGTCCACCTGGTTCTCGCGGCCCAGCTTGGCCACCTCGATCTTGTCCAGCTCGC
CCAGCAGCGCCTTGTAGGCGGCCAGGGTCTTCTGCTGGCCGGCGGCACTGAGGTCGTCCA
GCTCGCTGTCGTAGCGGTGGTCACCGATCTGGGTAGCGCTGACCGGCGACAGCTGCATCC
AGGTGTCCAGGGCGCGCTTGGACAGGTCGGCGAAGGCGGCATCGACCGCCGCGTCACCGG
CCTGCTGGCTGGTGGCCGGGGTGGAAGCGTTGGTCGGGGCGTCGGCCGGCTGGCAACCGG
CCAGCGCGGCGACCAGGGCGAGGGCAAGAAGATGCGGGCGCATCGGCGTTCCTGTACGGG
GTCAAACCCTGAGCATAGGGCCGCGTGGCTGCTTTGTCCCCGTGCCATAGGATTACCATG
GGCGCAGACAAGGACCCTCCAAAGGAGCGCAGAACATGGAATACCAGGGAAGCTGCCATT
GCGGCAGGATCGCATTCACCGTACAGGCCGGGGCGCCGATCAGCGACGTCATCGACTGCA
ACTGCTCGATGTGCCGCCGCCGTGGCAGCCTGCTGTGGTTCGCCCCGCGCGAAGCGTTCC
AGCTGAGCACCGATCCGGCGGACCTGGCCACCTACCACTTCAACAAGGCCCACATCGACC
ATCACCATTGCCGCGAATGCGGCATTGCCCCCTACAGCGAGGCGGTGGATCCACGCAGCG
GTATGCCGATGGTGGCGGTGAACGTGCGCTGCGTGCCTGCAGTGGATCTGGCCACGCTGG
CGGTGACCTCCTACGACGGGGCCGCACTGTGAGGCCGGTGCGCGCGTGGACGTGCATGGC
AGCAATGCCGGTGCTGCTGCTGGCGCTGGGCGCCTGCGCCAAGCAGGGCGACATGGCGGC
GGATGCGGGCGCCACGGCGGCCGAGGCTGCCATCGCTTCACCGGAAGGCGCATTCCTCCC
CTACGAACACGACGTGCAGGTGCAACTGGAAGCGGCGCAGATCGCACCGCGCATCCAGCA
GGTGGCACAGGCCTGCCAGAGCGCGAAGTTCGGTGACTGCGCGGTGCTGCAGGTAGACCA
GCGCAGCGGCGAGCAGCCCAGCGGCGAGGTCAAGGTGCGGATTGCACCGAAGGGCACCGA
GCCGTTGATCGCGTTGGCCGGTGAGGGCGGCACGCTGCAGTCGCGCAACACGCGTGCCGA
GGACCTCGCGCAGGCCGTGGCCGACACCGCGCTGACCAAGGCGCGGCTGGAGAAGGAACA
CGCGCGGCTGCTGGCCTACCAGGACCGCAAGGACCTGAAGATCGAGGACCTGATGGCGAT
CACCACGCGGCTGTCCGAGATCGAGGCGGGTGTCGAGCAGGCCAGCAAGGATGCCGCGCA
GCAGCGCCGGCGCATCGATACCCAGCTGGTGACGATCCATTTCGATACCACGTCCGGCCA
GCGCAGCCGCAGCGAGATCGGCGAGGCGCTGAGCGAGTCGGGCAGCATCCTCAGCAGCAG
CGTTGCGTTCCTGATCCGCGCCGTTGCCGCGCTGCTGCCGGTGGCGGTGCTGGCCTTGAT
```
