## Supplementary Table S1 and Table S2 for "*Stenotrophomonas muris* - First discovered as an urgent human pathogen with strong virulence associated with bloodstream infections": WGS-data-S1.txt (part 3 of 6)

```
CGCGGCCTGGGGTGTGCGGGCATGGTGGCGCCGCCGCCGTCGCAAGCTGCCGCCCAACCT
CTGAGGTGGAGGCTGATGCCGGCAGCCCGCCGGCATCAGCCCTCGTCGGTCTCGTACTCG
ACGAACACATCCAGCTCCAGCGCCAGTTCCTGCACTGCGTCGCGCACCTTCTGCGCGGTG
CTTTCATTGCCGACTTCCACTTCCAGCTCATGGATGCCCGGGCCGATGTCGTCGGACAGC
CCGGCCGAGCTGGAATCGTCGTCGTCCATGTGCGGCATCAGATCGTCGGTTTCCTCGACA
TGCTCGATGCCCTCCAGGCCGAGCAGCAGGTCGCTGATGGCACGGGCGTCGTCTTCAGTT
CCGGTGATGCGCAGTCGCAGCATGGCCATGGCGTAGGTACGTTGTGGAGTTGCCTGCAGC
CTAGCCAGCGCCGGGCAAAGAACGGGTGAGGGTGCAGTCAGGCGCGTGTGGCCGGACGCC
CGAGCAGGCTGTCCGGCAATGCGGGAATCGGTGTGCGTTCGTCCTGCGCCTGCTCCAGCA
GCCAGTCGATGAACAGGCGCGCGGCCGGGCTGGGCGGTTGTCCTTCGGCATGCACTACGT
GATACGCATAGCGCGCCTTCAGCGCCGGGCCGGGCAGGCGCACCACCTCGTAGCGCTGCA
GATAGGGCTGGGCGATGTGGGTGCGCGCCAGCACCGCGCCCATGCCATACACCGCAGCAC
GCATCGCATCGGTGCTGTCGGCGAAGGTGTGCATGGGTGGCAGCGGCGACGGCGTGCGCA
CGCCGGCGTGGCGGAACCAGTCGCGCCAGCCCTGCGGCGACAGGTCGGTGAGCAGCGGCA
GGTCGGCGATGCGCGCCGGATCGACCAGCGTTTCGACGCCGGCCAGTGCCGGTGAGGCGA
CCGGGAACAGGTAGTCATCCATCAGGTGCTGCGCACGCAGGCCGGGCCATTGGCCCAGGC
CGTAGCGGATGCCCACTTCCGGGCCGTTGTCGTCATAGCGATCCAGCCCGCTGCCGGTAT
GCAGTTCGATGCGGATGTGCGGGTAGGCCTGGGTGAAGCGCGGCAGCCGTGGCAGCAGCC
AGCAGTAGGACAGCGAGCGCAGCGTGGTGATCCGCAGCGGCACGCTGTCGGCATCCGGCT
GCAGGTGATGGGCGACGGCCGCGACATCGGTGAAGGCGGCGCTGGCGGCGTCGGCCAGTT
GCCGGCCCTCGGCGGTCAGGCGCACGCCACGCGCGTGGCGCAGGAACAGGCGCACCTCGA
GCACCTCTTCCAGGCGGCGCACGTGGTGGCTGACCGCGCTGGCGGTCAGGTGCAGCTCCT
GCGCGGCCTGGGCGAAGTTCTGGTGGCGCGCGGCGACCGCGAACACGGCCAGTGCGGGTA
GCAGGGAAGGGCGTAGCAGCATGTCGAGCCTCAAACCATATTTGTGGCTGGCAGCGATAC
TACGCGCTTGTGCGGCGGGCGTCTGCGCCTGATCCTATCCGCCTTGGCGAGGAATTGACG
ATGTACGGAGGCAAGGCATGAATGCGGTCCCACAGGCGGCCGAGCGCGATTGGCGCACGC
CGCTGGAATTGACCCTGCTGGGCGCCATCTGGGGCTGCTCGTTCCTGTTCATGCGGGTGG
CGGTGCCGTCGTTCGGCCCGTTCGCGCTGGTCGAAGTGCGGCTGGTGCTGGGTGCGCTGG
TGCTGCTGCCGTTCCTGTGGCGCGCCCGCGCGCAGTTCCCGCCGCGGCGCTGGCTGTGGC
TGGCACCGATCGGCCTGATCAACTCGGCGTTGCCGTTTGTGCTGTTCGCCTATGCAGCGG
AACAGGCGCCGGCGGCGATCGGCGCGATCTGCAATGCGATGACCGTGCTGTTCGCCGCGC
TGATCGCCTTCCTGTTCTTCGGCGAGAAGATCGGCTTGCGCCGCGCCGGTGCCTTGCTGG
TTGGCTTCGCTGGCGTAGTGGTGCTGGCCACCGCCAAGGTTTCCGGCCTGAGTATCGGCA
CCGCGGTGCTGGCCGGTGCGGCGGCTTCGCTGCTGTACGGCCTGGGCGTGAACCTGGTGA
AGCGGCACATGACCGGCCTGCCGTCGGCGGCCGCGGCGGCGGCAACGCTGTCGTGTGCCT
CGCTGTGGATGCTGCCGATGGCGGTGACCCACTGGCCGCAGGCGGCGATTCCGCTGAAGG
CGTGGGGCGCGGCGATCGCACTGGGCGTGGCCTGCACCGGGCTGGCGTTCCTGATGTTCT
ACCGCCTGATCGGCCGTATCGGCCCGTCACGGGCGTCGACGGTGACCTACCTGATTCCGC
TGTTCGGCGCGGCGTTTGCGTGGTTGTTCCTGGGGGAGGCGGTGACGGTGCAGATGTTGA
TTGCGGGTGTGTTGATTCTGGGTAGCGTGGCGGTGAGCCAGAAGGGCTGAGCGCGCCGAC
GCACTGGTAGTGCCGGGCGCTGCCCGGCAGCTCTTTTCCAGGCCTGCGGAGAGGTGTCAC
TTTCTTTGCTCTTGCAAAGAAAGTAACCAAAGAAACACGCCGCCGAGCCGCGAGCCGCCG
TGCTTCGCACGTCGGTCCCCTGCGCTTCTCGGTGAATCAGGGGACGGTGTGCACAAGGCA
GCCGACTAGCTGTGTAAACCCACCACGTTGTTCAGCAGGACTCTGGAAATAGGTGGCTGG
CCACCGATCCCCATGTGAGGGCGGTGCCAGTTGTAGTGGTGCAGCCATTGGGTCAGCACG
G
>contig00006 len=189718 cov=33.9 corr=1 origname=NODE_6_length_189718_cov_33.937919_pilon sw=shovill-spades/1.0.4 date=20220914
GCGCTGTGGAACCACCCGATCCCATCCCGAACTCGGAAGTGAAACGCAGCTGCGCCGATG
GTAGTGTGGCTCAAGCCATGCGAGAGTAGGTCATCGCCAGGGTTTACACCCAAAACCCCG
CTGCTAACGCAGCGGGGTTTTTCTTTGTGCGCAGTAAATGCGGGTAGTGCCGGCCGCTGG
CCGGCACCCGATGGCATTACATCACCCGGTAGATCCACGCCATGTGTGGATGCCCTCTGC
GAGGAGCCAAGGCGCCAACCAAGGTTGGCCGCTACCAACAGCAGGCCCGCACAGCAATCG
ATTGCCGGCCAGCAGCCGGCAACTTTGTGCGCGGTAAACACCGGGTAGTGCCGGCCGCTG
GCCGGCAACCCGATGGCATTACATCGCCCGGTAGATCCACGCCATGCGTGGATACCCCCT
GCGAGGAGCAGCGGTGCCAACCAAGGTTGGCCGCTACCAACAGCAGGCCCACACAGCAAT
CGGTTGCCGGCCAGCGGCCGGCACTACCAGGGGCAGGTCACGCATAAAAAGACGGCGCCC
TGCGGGCGCCGTCCTGATCAAACTCGAATGGAAGGCCAGGGTCAGGCGACCCGCGAGACC
TCGAGCGGTTCCTGCTGGCGGAATACCGAGACTGCTTCGGTCAATGTGCCGGCCTGGTTC
TGCAGCTCGCGTGCGGCAGCGGTGGCTTCTTCCACCAGCGCCGCATTCTGCTGCGTGGCC
TGATCCATCTGCACCACGGTCTGGTTGATCTGCTCGATACCGATCGACTGCTCCTGCGAC
GCCGCGGAAATCTCGCGCATCAGGTGGCTGACATCCTCCACGCCGCCGACAATTCCCTGC
ATGCGCTGGCCGGCATCGGCCACCAGCTGGGCACCTTCGCCCACCTGCCGGCCCGCTTCG
TCGATCAGCTTCCTGATCTCCTGTGCGGCCGCCGCCGAACGCTGCGCCAGCACGCGCACC
TCGCTGGCCACCACGGCAAAGCCTCGGCCCTGCTCGCCGGCGCGTGCCGCCTCCACCGCT
GCGTTCAACGCCAGGATATTGGTCTGGAAGGCAATGCCGTCGATGACGCCGGTGATGTCG
CCAATCCGCTTCGAGGCACCTTCGATGGCCTGCATGGTATCCACCACCCGCTGCATGGCC
GTGTTGCCGTCACTGGCAGCGTTCTGCGTGGAGGCGGCCAACGCACTGGCCTCACGCGCA
TGGGCGGCGTTCTGGCGCACGGTGGCGGTCAGTTCCTCCATCGATGCTGCGGTCTCCTGC
AGGTGCGCTGCCTGGCGCTCGCTGCGCTCGGACAACGCGCCGTTGCCGGCGGCAATCTCG
CTGGCGGCGGTACTGATCGACGCCGCGCATTCCTGGATGCGGCCGACCATGCGTGCCAAC
TGCCCGGCCGTGGCATTGGCATCGCGCTGGATGGCAGCGAAGGCGCCGTGATACTCGCCG
TGCATGCGCCGATCCAGATCGCCGTTGGCCAGTGCCGAGAGCATCTGCCGTACTTCGTTG
ACGGTGCTGCCGAGCGTATCGAGCAGCTGGTTGATGCCACCGGTCAGGCCATCGAGGAAG
CTGGCGCCTTCAGTGGCCTGCAGGCGCTGGTCGAGGTCACCGGCCGCTGCCGCTGCGACG
ATGCCGGCTACGGCATTCTCCAGCGCGAGCTCATGCGTGCGGTCATGCCATTCCACGGCG
AAGCCCAGGCGCACGCCCTGCGCGTCGAACACCGGTGTGACCACCTGCGCGAAGTGCACC
GGGCCGATCTGCACCTTGCCGTTGTGCGCTACCTGCAGGCCGTTGAGGATCGCGCGGATG
CGGTCCGGGTTGGCGTGGAAACGATGGATGCTGCTGCCGACCAGGCGCTCGGCGTCGAAA
TCGGGGAAGGCCTGTCGCAACGTCGCCTGCTGGTTGCGCAGCAGTGCCACCACCGAGCGG
TTCACGTAGCGGATCACATGGTCGTTGTCGGCGATCATCATCGCGGTGCGCGAGGCATCG
AGGGCCTGGCGGATCTGCGCGTTCTCGGCATGTGACGCGGCTTCGCGCCCACGCTGGGCC
TGCACGTGGCGTGCAGTGTCGGCCAGGGCGTGGGCCAGTGAACCCGGCGCATAGGCGCCG
GTATCGGCATGCGCGCCAAGATCGGCACCGGTGGCGATATCGCGTGCGAGCGCGGCAAGC
CGACGCGGGCCGTGGCCAAGGGCCTCGGTCTGCTGCCGAAGGCGCAGTGCGACCTGGCCG
AGGAACAGGGTCAGGCCCGCGAGCATGCCGGCCTGCAGCAGCGTCGGCCACAGCGCGGCA
CCGCCCTGTAGCGGTGCCAGCAGGGCGAGCGTACCGACGCCACCGGCCAGCCACACCGGA
AGGCGATCGCGATGGCCCAGCAGCACGCCCAGCAGCAGGGCAATCGGCAATGCCGGCGAC
AGGCTGATGATCGCGCACAACACGGCCAGCTGCAGCGACAACAGCAACGCCAGACCGTTG
CGGGCGATGGCCCGGCCCGCCTGGGCCCCGCCCAACCACGCGGCTGGCAGCACGGCGACG
GCCGCCAACGCGGCGGCCTGCACCTGCGGGCCGCGCAGGGCCAGCGCCAGGCCAGCCAAG
GCCAGTACCGCGCTGCCGATCAGCAGGCGGCGGTCAGCGCGGTGCGCGAGCTGCTGCAGG
TGCGGCAGGCGGGCGGTATCGGGGGGACGGGAGGATGCAACGGACATCGGCGACTCCTGG
ATCAGCAGACGACAACGGCCACGCCGCGGCGCACGCAGGAGTGCGTGACCAGGGCGCGAG
CCGGGAATTCGGGGAATGCGACGCGATCAGCGACGCGGAGACGGGACACCGCGGCCACAT
CCTGTGGGTGACGGTGCAATGGAGCAGGCATGCGGACTTCCTTGCAGAATCAGACACACG
CCGCAGGCCCGACCGGACCTGCGTGCTGCGGACGCAGGGGCCCGCAACTGATGTATCGGC
CGCAGACGCGCAGAGTGAAGCGCGCGGATACCTTTGCTCAGCCCGCGTTGTCGTTGCTGA
AGAAGCGCAGGATCACGCCTGCGATCTGTTCCGGATCTTCCATGTGCAGGTGATGGTTGC
CGGGAAACACCGCCAACCGCCCATCGCGCAGGTGCTGCAGGCGATCGCTGCGCATCGGCT
CGGGGTAGTAGGACTGCGCTGGCGTGGCATAGATCACCTGCGTCGGGCAGGCTATGGCCT
GCAGCAGGTTGTCGATCTGGCCTTCGCTGAGACGGATCGCAGTGGGCAGCATCAGGCGCG
GATCGCTGCACCAGCGGTAGCCACCCTCGACCGGTTCCACGCCGCGCTCGACCAGCAGCC
GTGCACAGTGCTCGCTGAGCTGGTTGGTCATCATCCGTGCGCGGATCGGCGCGGCGAGGT
CGGGGAACACGCGCAGCTGCTTGCGTGCCAGTGCGCGCGTGGCATTCACATGCTCGCGCA
GGCGGTTGGCGGTTTCTTCCTCGGGGCCGCGCAGGCCGCCGAGCGCTTCGATCGCCACCA
GGCGCTCGACGCGATCACTGACCGAGGCGGTGAGGCTGGCGATGCCGGCACCCATCGAAT
GGCCGAGCAGGTTGAAGCGGTCCCAGCCCAGTGCATCGGCGACGTCGAGCACGTGGCAGA
TCGCGGCGGCCGTGGTGTAGCTGGCACCGGCCGGCAGATGCGCGCTGTGGCCATGACCGG
GCAGGTCGATGGTAACCAGCTGCAGCGACGACAGATGCGGCGCCAGCGGCACGAAGCTGG
CCGCGTTGTCGAGCCAGCCGTGCAGGGCCAGCACGCGCGGGCCATCGCCGTGGTTGCGCA
GGCCGGCGACGCGCGCGCCACCGACCTCCAGTTCAAACGGTTGCAGACTCATGCCAGCGA
GGCCACGGCCAGCCGCGCAAGCGCGCGTGCGTGCTCCGGTTCGGCGTTGAGGCAGGGGAT
GTAGCGCATCGTCGCACCGCGCTCGGCCAGTGTTTCGGTGAACCCCAGCGCGACTTCCTC
CAGCGTCTCCAGGCAGTCGGTGGCGAAGCCGGGGCACACCACGTCGATCTGCTTCACGCC
GGATTCGGCCAGCGCCCACAGGCTGGGCTCGGCATACGGCTGCAGCCAGCGCTCGCGGCC
GAAACGCGACTGGTAACCCATCTGCCACTCGTCCCTGCCCAGTTCCAGCGCCTTGGCGAT
GGCCTGTGCGCTGGCCTCGCAGCGCTGCGGATACGGATCGCCGGCATCGGCCAGGCGCTG
CGGGATGCCGTGGAAGGAGAACATCAGCATCTGGCCGCGACCGTGCTGTTCCCAGTAGCG
ACGGATCGAGCCGGCCACGGCCTCGACCCAGCCCGGATCGACCGAATAGTCGCGCACCAG
GCTGACGGTCACGCCAGGATTGCGGCGCTGCCAGGCATCGACGCGGTCTTCAACCGAGGC
AGTGGTGGTGGTGGAGTACTGCGGATACAGCGGCAGCACCACGATGCGGCGCGCACCGTC
GGCTGCCAGGCGGTCGAGCTCGCTGGCCAGCGCCGGTTCGCCGTAACGCATCGCATGGCG
CACTGTCAGCGTCGGCAACAGGGCCTGCATGGCCTGCGCCAGCTGGCGCGTATGCACCAT
CAGCGGTGAGCCGTCGGGCAGCCAGACCTGGGCGTACTTGGCCGCCGAACGACTGCTGCG
CAGGGGCAGGATCAGTCCGCGCAGCAGCGGCTGCCACAGCAGTGGCGGGATCGCGACCAC
GCGGCGGTCGGACAGGAATTCAGCCAGGTAACGGCGTACGGCGGGGGCCGTCGGCGTCTC
GGGCGTGCCTAGGTTGACCGCCAGCACGGCGGTATCGGGTGCGTCGAGCATGGGCGGTAT
TGTCGCCGATCCGGTGTCGCGCCGGGATGCAGGGTTCGGATTGCAGGCATAGCGCGCATC
AATGTGAGCAGGGAACGCTCATTGGGGATTCATGACAACGCTACTAATTTCAGTCACTTG
CTATATCTTCCTATGGACTGACTTCTGGAGCCTGCCATGCGTCGCCCGATCCAAGCCCTG
CTGATCGCCGCCAGCCTGCTGTCCAGCCAGGCCATGGCCGGGCCGCAGGAAGACCAGCGT
GCGCGCAATGCCGTGCGCGTGCTGGCTGAAATCCAGGAAATCCCTGAACAGGGCATTCCG
GATAAATTGCTGGACGAAGGCCGCGCGGTCATCGTCATTCCCGACACGATCAAGGCCGGT
CTGGTCATTGGCGGTCGTCGTGGCCACGGCCTGATGTCGGTGCGCATGCCCAACGGCGCC
TGGTCCAACCCGGTGTTCGTGAAGCTCACCGGCGGCAGCATCGGCTTCCAGGCCGGCGTG
CAGTCCTCCGATGTGGTGCTGGTGTTCCGCAACGACCGCAGCCTGGACAACCTGGTCAAC
GGCAAGTTCACGCTGGGTGCCGACGCTGGCGTCGCCGCCGGTCCGGTGGGCCGCAACGCC
GCCGCGGCCACCGACGGCCAGCTGAAGGCCGAGATCTGGTCCTGGTCGCGCGCCCGCGGC
CTGTTTGCCGGCGTCGCGCTGGATGGCGCGGTGCTGCAGATCGACGATGCCGCCAATCTG
GACGCCTACGGCAGCAACACCACGCCGCGGATGATCTTCGAAGGCCGCGCCGCCGGTTCG
CCGTCGATGGATGTGGTCGCCTTCCGCGATCGCCTGGAAGAGGCCACCTACGCGGCGCGC
AACAACCGCAGCGGCAACGGCGGCAGCGCGCCGCGCCCGGCTGCCGCCCCGGCAGCTGCT
CCGGCGCCTGTTCAGGCAGCACCGGCTGCGCCGGCTGAGGCCACCACCGCGCCGCTGCAG
AACGTGCCGCAGAACCCGCCGCCGCAGCAGCAGGGCTTCCAGCCGGTGAATGACGGCGAG
ATCCGTACGGAAACGCTGGGCGGAAACTGACTTTCGTCACGCGCGCCGGCTGACAGCCGG
TGCGCTATGCTCGACAGCCTGATCACTAACGTAACGAGCGTCTTTATGGGCAGTTTCAGC
ATCTGGCATTGGTTGGTCGTGCTGGCCATCGTCCTGCTGGTGTTCGGCACCAAGCGCCTG
ACCAGCGGCGCCAAGGACCTCGGTTCGGCGGTCAAGGAATTCAAGAAGGGCATGCGCGAC
GAGGACAAGCCGAACGCGCAGCTGGGCGATGAGTCGCGCAGCCAGGACGCGTCGCGCACC
GCGCAGGACGAGCACGACCGTAACGCTCGCTGATCCGGAGCGGTTGCGGTGTTCGATATC
GGCTTCAGCGAACTGCTGGTGATTGCAGTGGTCGCCCTGGTGGTGCTCGGTCCCGAGCGC
CTGCCCAAGGCGGCCCGCTTCGCCGGCCTGTGGGTGCGTCGCGCCCGCAATCAATGGGAT
TCGGTGAAACAGGAACTGGAGCGCGAACTGCAGGCCGAGGACATCAAGCGGCAGATGCAG
GATGTGCGCCAGGGCATGCAGGACACCGAGAACCAGCTGCGCGCCAGCGGTGAAGCGATC
CGTCGCGAAGCCCAGCAGGCGCAGCAGCAGGGCGATGACCTGGTGCAGCAAGTCCGTGCA
CCGGCGCCCGCGGATCTGCCGCCGCACATGAGCGCCGCGCCCGATGCCGTTGAACCAGCG
CAGGACGGTGGTGCCGCCGAGCCGGTTTCGGCCGCGCCCGCTGAAGCTGGTACGCCGCCG
CCGGCGCAGAGCACGGAGCGCCAGCCATGAGTGAACAGGATTTCGGCGAGAGCTCGCTGG
TAGAGCACCTGGTGGAACTGCGCGGCCGGCTTGTGCGCGCATTGCTGGGCCTGGGCGTGG
TGCTGCTGGCGTTGTTGCCGTTCACCCAGAAGCTCTACAACGCGCTGGCCGAACCGCTGG
TCTCGCAGCTGCCGAACGGGCAGACGATGATCGCCACCAACCCGGCCGGTGCCTTCTTCG
CACCGCTGAAGCTGACCTTCTTCGTCGCGTTGTTCGTGGCGGTACCGTGGCTGCTGTACC
AGCTGTGGGCGTTCGTCGCGCCCGGTCTGTATGCACGCGAGAAGCGCCTGGCGGTGCCGC
TGCTGGTGTCATCGGTGCTGCTGTTCTACACCGGTTGCGCCTTTGCGTATTTCCTGGTGC
TGCCGGCGGTGTTCCACTTCCTCACCACCTTCAGCCCGGACGTGATCGCAATCACACCGG
ATGCGAATGCCTATCTGGACTTCGTGCTGGCGATCTTCTTCGCCTTTGGTGGCAGTTTCG
AACTGCCGGTGGCGATGGTGATCCTGGTGCTGCTGGGCTGGGTGACGCCGCAGCAGTTCA
AGGAAGGCCGCGGCTACGCGATCGTCGGCATCTTCGTGCTGGCGGCGGTGCTGACCCCGC
CGGACGTGGTGTCGCAGCTGATGCTGGCGATTCCGATGTGCCTGCTGTACGAGCTGGGCA
TCCACGCCGCACGCTGGCTGGTGCCGTCGTCGGTAGTGAAGAAGCCCGCCGCCTGAAAGA
CAAAAAGGGGACGGAGGGGATTATGTCGTTAAAGGCAAAAACGACTTAATCCCCTCCGTC
CCCTTTTCTATCCACGCATGGCGTGGATCTACCTGCGTTCTGGTCAGGCGTGGAACACGT
CGCTGGAGGTCGGCGTGGTCGGGATCGGCGGCGCCGCGCGGCTGCCGCGGTGCACGAACA
TCTGTTTCCACGCGGCGTAGACCGCGCCGACATACAGCGGCATCAGCACCGTGGTCAGTA
CCAGCTGGGCGATGAAGGCGGCGGCCAGCGGGCCGCCGATCAGCATCGCGATCTGGATCA
CGATCACGAACAGGATGTACATGCAGAACGCGGCGATCAGGCCGAGTACGGCGAACACGA
ACATCGCGCCGATGTTCTCGATGCAGCCCTGCAGGCTCAGGCGCAGCGCATGCATGCCGC
TCTGCTTGTCGAACACCACCAGCGCCGGCTGGGTGAACATTGCCAGCGACAGCGCGACCG
CACTCAGGAACACCAGCAGCATCCACAGCGCGATGCGCTTGGCCGGCAGGTTGGCGACCA
GCGCGGCCGCGTCATCCGGCTTGATCTGCTGGCCACTGCGGCTGATCTCTTCCATCTTGG
TCATGACCTCGCTGAAGGCGGTGAAGCCCTCGCGGCCGATCATCAGGAACAGCAGCGCGC
CCAGCAGCAGCACCGCCAGCACCTGGATCGCCAGCGGCACCAGCAGGTGGCTGACGCGGT
GGTCGCGGATCGGCTGCAGCAGGTGCGAGGCCAGGCCCGGGCGGCCTTCATCGATCTCGC
CCACGGCATACAGCATGCCGCCGAACATGATCGGCGAAATGGCCAGCGTCATAAGCTGCA
CGGCCATGCCGGCAGCGCCGGGAATCAGCGTCGACAACAGCGTGACCACCCAGCTCACCA
GCAGCCAGGTCAGGCCGATCCGGGCCAGCTGCAGCGGCGCACGCCGGTACAGCGAGAACG
TATCCAGCAACCACTGGGCGCCCGCCGAAGCCGGCAGCTTGCGAATCTCTTTCATGGACA
TCCGGGAAGGACAGGAGGGGGCCGGGCGGCTGCCCGTGCCGCCAATTATCCCTGTTTTGC
CACCGGCTGGGCTGAAGACAGCCGTGCCTGGCGGACGAAGCGGCGCAACAGCTGGCGGGC
CAGCGGCGCGGCACTGACCGCGCGCTCGATGCTGCGGGCGCAGCCGCCGTGGCGGCCGAT
GCAGTCGGCGCGGGCACGCACGTAGCCACGCATGTGGTGGGTGGCGAACTCCGGATGGAA
CTGCACGCCCCAGGCCTGGCGGCCCCAGCGGAAGGCATGGCAGCCATCCAGCGGTGAACG
GGCCAGCACCTCGGCACCATCGGGCGCGCGCAGCACGGTCTGCAGATGGGTGGCATGGGC
GGCAAAGTGCTGCGGCAGGCCCTGGAACAGCGGGTCCTGCGCGGCCTGCGGCTGCAGTTC
CAGTTCGATCGTGCCGGACTCGCGGCCGGCCGGGTTGTAGGCCACCTCGCCACCCAGCGC
ATGTGCCAGCAGCTGATGGCCGTAGCAGATGCCGAATACCGGCAGGTCGTCGTGGGCGGT
CTGGCGCAGCCACGCGGCGCTGCGCTCGCTCCAGTCGGCATGGTCGGTGACGAAGGCGGC
CGAGCCGGTCACCAGCACGCCGGCGAAGGCATGAGGGTCGGGCAGGGCGCCACCGTGCTC
GACATCGACCACCACCGTCTCGTGTTCTTCCAGCCCGGCGGCGACGCGGATCCAGTGCGG
AAAGCGCCCGTAGCGGCGCAATGACGGCACCGGTCGGCCGGTTTCAAGGATCAGGAACGG
GGCTGGGTTCATCCGGGGGCGGCAGCACTGACAGGACTTCCTCGATTGTAGTCAGCCCCT
GCGCCACCTTTTCAAGCCCGGCCTGGCGCAGGGTTCGCAGCCCTTCAGCCCGCGCGGCAC
GGGTGAAACCGGCCAGGTCCATGTCGGCGCGGATCTGCCCGCGCAGCCGCGAACCCAATG
GCAGCAACTCATACAGGCCGATGCGGCCGAGGAATCCGGTGCGCCGGCATTCCAGGCAAC
CGACCGGCCGACAGGGCGTGGCGGCATCTGGATATGCAGCATGGCTATCAGCCAGCACCG
CCCAATCGGCCGCGCCGAGGCTGTGCGGCTGCTTGCAGTGCGGGCACAGCGTGCGCACCA
GGCGCTGGGCGAGGATGCCGTTGAGGGTGCTGGCCAGCAGGTAATGCGGCACGCCCAGGT
CGAGCAGGCGGGTGACCGCCGAGGGCGCGTCGTTGGTATGCAGGGTGGACAGCACCAGGT
GGCCGGTCAGCGAGGCCTGCACCGCCATCTGTGCGGTCTCCAGGTCGCGGATCTCGCCGA
TCATGATGATGTCCGGGTCCTGCCGCAGCAGGGTGCGCACGCCGCTGGCGAAGTCCAGGT
CGATGTTGGCCTGCACCTGCATCTGGTTGAACTCGGGCGCGATCATCTCGATCGGATCCT
CCACCGTGCACACGTTCACGTCCGGCGTGGCCAGCCGCTTCAGCGTGGAATACAGGGTGG
TGGTCTTGCCCGAGCCGGTCGGGCCGGTGACCAGCACGATGCCGTGCGGGCGCTCGACCA
GCGCATTCCAGCCGGCGGCCTCCTGCGGGCTGAAACCGAGCTGGTCGATGCTCTTGAACG
CGGCATCCGGGTCGAAGATGCGCATCACGCACTTCTCGCCGAAGGCGGTGGGCATGGTCG
ACAGGCGCATCTCGACCTCGCGGCCACCCGGCGAGCGGGTCTTGATGCGGCCATCCTGCG
GGCGCCGGCGCTCGGCCAGGTCCATGCGGCCCAGCACCTTGATGCGGCTGACCACCGCGG
TCATCACCGCCGGCGGTACTTCGAACACCTTGTGCAGCACGCCGTCGATGCGGAAGCGCA
TGCGCCCCATCTCGCGGCGCGGCTCCAGGTGGATGTCCGAGGCGCGCTGTTCGTAGGCGT
ACTGCAGCAGCCAGTCGACGATGTGCACGATGTGCTGGTCGTCGGCATTGACGTCGCCGG
TGCGGCCCAGCTCCACCAGCTGCTCGAAGCTGGGCAGGGTGGTGCTGGCCTCGCCGCGCA
CATCGCCACGGGCACCGCGCACCGAGCGGGTCACCCCGTAGAACTCCATGGTGTAGCGGT
GGAGGTCCAGCGGATTGACCACCGCCAGCTCGATGCGGCGGCGGGTCAGGTGCTGCAGGT
CACGACGCCATTCCTGCACCAGCGGCTCGCTGGTGGCTACCAGCACGCGCTCGGCATCCA
CTGCCAATGGCAGGAAGCGGTGGCGGCGGGCGTAGGCATGCGACACCAGCGCGGTGACCG
CGGCGACGTCCACCCGGGTCGGGTCGATGCGCAGGTAGCGGCTGCCGGTGCGCTGCGCCA
GCCACTCGGTCAGGCGTTCCAGGGTCAGTTCGCCGCCGCCGATGGCGGCCAGCTTGAGGT
TGGACAGCAGTACCAGCGGATGCACTTCACTGGCGTTGCGCGCGCCCTGTGCGGAAAACC
GCATGCGCTCGCGGTCCTGCTCGGCCACCAGTCCATCGGCGGCCAGGGCCGCGGCAATCT
GCTCGAAATGCAGCCGTCCCCAGGGCAGCGGGACGCCGCCCGCCTCGCCGGGCGTGCCTG
CCGGCAGCCGATGTTCCATCTGCCTGCTCCTCCCGGGTACGGAATGCCCCGCAGGTCGGC
CGTTATACTAGCGCACCCCCTTGCCGGCCAAGACTCGTACGCATGTCCGCGACCCCGACC
GTTCCGATCACCTTCCAGGGCCTGATCCAGACCCTGAACCAGTTCTGGGCCCAGCAGGGC
TGCGTGCTCATCCAGCCGCTCGACCTGGAGGTGGGCGCCGGTACCTTCCACCCGGCCACC
TTCCTGCGTGCGATCGGTCCGGAAGGCTGGAACGCGGCCTACGTGCAGCCCTCGCGCCGC
CCGACCGACGGCCGCTACGGCGAGAACCCGAACCGCCTGCAGCGCTACTACCAGTACCAG
GTGGCGATGAAGCCGGCGCCGGACAACATCCAGCAGCTGTACCTGGATTCGCTGAAGGCG
CTGGGCATCGACCCGCTGGTGCACGACCTGCGCTTCGTCGAGGACAACTGGGAATCGCCG
ACGCTGGGTGCCTGGGGCCTGGGCTGGGAAGTCTGGCTCAACGGCATGGAGGTGACCCAG
TTCACCTACTTCCAGCAGGCCGGTGGCCTGGAGTGCCGCCCGGTGCTGGGCGAGATCACC
TACGGTCTCGAGCGCCTGTGCATGTACCTGCAGAACTGCGACAACGTCTACGACCTGGTC
TGGACCTACGGCCCGGACGGCCAGCCGGTGACCTACGGCGACGTCTACCACCAGAACGAG
GTGGAGCAGAGCACCTACAACTTCGAATACGCCGACGTGGAAGAGCTGTTCCACCGCTTC
GATGCCTGCGAGCGTGAAGCGCAGAAGCTGGTGGAAGTGAACCTGCCGCTGCCGGCCTAC
GAGCAGGTGATGAAGGCCAGCCATACCTTCAACCTGCTCGATGCACGCCGTGCGATCAGC
GTGACCGAGCGCCAGCGCTACATCCTGCGCGTGCGCGCGCTGGCCCAGGCGGTGGCCAGG
GCGTACTACGAGCAGCGCGAGAAGCTGGGCTTCCCGGGCGCGAAGAAGGCCTGACGGCCG
CTCCCTCCCTCTCTCAACTTCCGGGGCGCCGGACGCGTCGCGCGCTGCGCCCCCACCACA
GGATCGAACCGATGAGCCAACTGTCCCCCCTGCTGATTGAACTGGGCACCGAGGAGCTGC
CGGTCAAGGCGCTGCCGGGCCTGGCCCAGGCGTTCTTCGACGGTGTCGTCGAAGGCCTGC
GCAAGCGCGGCGTCGCGCTGGAACTGGGCGATGCACGCCCGCTGTCGACCCCGCGCCGAC
TGGCCGTGCTGCTGCCGGGCGTCGGCCTGGAACAGCCGGAACAGCACAGCGAAGTGCTGG
GCCCGTACCTGAACATCGCGCTGGATGCCGAAGGCCAGCCGACCAAGGCCCTGCAGGGCT
TCGCCGCCAAGGCCGGGATCGACTGGACCGCGCTGGAGAAGACCACCGACAACAAGGGTG
AGCGCTTCGTGCACCGCGCGGTGACCCCGGGCGCGAGCACCGCCAGCCTGCTGCCGGAGA
TCCTGCGCGAGGCGATCGCGGCGATGCCGATTCCCAAGCCGATGCGCTGGGGCGACCACG
CCTGGGGCTTCGCCCGCCCGGCGCACTGGCTGGTGCTGCTGCACGGCGCCAACGTGGTCG
AGGCCGAACTGTTCGGCCTGCAGGCCGGCCGCGTCAGCCGTGGCCATCGCTTCCACCATG
ACCAGGCGGTGTCGCTGGCGCAGCCGCAGGACTACGTTGAAGCGCTGCGCGCCGCGTTCG
TGCTGGTCGACCCGAGCGAGCGCCGCGCGCGCATCGTCGCCGAGGTCGAGGCCGCTGCGG
CCAAGGCCGGTGGCAGCGCCCGCATCACCGACGACAACCTGGAGCAGGTGGTGAACCTGG
TCGAATGGCCGTCGGCGGTGCTGTGCAGCTTCGAGCGCGCGTTCCTGGCGGTGCCGCAGG
AAGCGCTGATCGAGACGATGGAGATCAACCAGAAGTTCTTCCCGGTGCTGGATGCCGCAG
GCACGCTGACCGAGAAGTTCATTGGCATCGCCAACATCGAATCGAAGAACGTGGCCGAAG
TGGCCAAGGGCTACGAGCGGGTGATCCGTCCGCGTTTCGCCGATGCCAAGTTCTTCTTCG
ACGAGGACCTGAAGCAGGGCCTGGTGTCGATGGGTGAGGGGCTGAAGACGGTGACCTACC
AGGCCAAGCTGGGCAGCGTGGCCGACAAGGTGGCGCGCGTGGCTGCATTGGCCGAAGTGA
TCGCACCCCAGGTCGGTGCCGATGCCGCGCAGGCCAGGCGGGCTGCCGAACTGGCCAAGA
ACGACCTGCAGTCGCGCATGGTCAACGAGTTCCCGGAGCTGCAGGGCATCGCCGGCCGCC
ACTACGCCGTGGCCGGTGGCGAATCGGCCGAGGTGGCGCTGGCCATCGACGAGGCCTACC
AGCCGCGCTTCGGTGGTGATGACATCGCGCTGTCGCCGCTGGGCAAGGTCCTGGCCATTG
CCGAACGCGTGGACACCCTGGCCGGCGGCTTCGCCGCAGGCCTGAAGCCGACCGGCAACA
AGGACCCGTTCGCGCTGCGCCGCAATGCGCTGGGCCTGGCACGCACGATCATCGAAAGCG
GCTTCGAGCTGGACCTGCGCGCGCTGCTGGCCAGCGCCAACGCCGGCCTGGCCGCACGCA
ACGTGCAGGCCGACGTTGGCGAGCTGTACGACTTCATCCTCGACCGCCTGAAGGGTTACT
ACGGCGACAAGAACGTGCCAGCCACGCACTTCAATGCGGTGGCCGAACTGAAGCCTGTCT
CGCTGTATGACTTCGACCGCCGCCTGGACGCGATCGGCACCTTCGCCGCGCTGCCGGAAG
CCGAGGCGCTGGCTGCGGCCAACAAGCGCATCCGCAACATCCTCCGCAAGGCTGAAGGCG
ACATTCCGGCCCAGATCGACCCGGCGCTGCTGCAGGAAGACGCCGAGCGCGCGCTGGCTG
AAGCGGTCACTGCGGCCATCGACGACACCGGCACCAGCCTGCACCAGAAGGACTATGTGG
CCGTGCTGGCACGCCTGGCGCGCCTGCGTCCGCAGGTCGACGCGTTCTTCGATGGCGTGA
TGGTCAATGCGGAAGATCCGGCGCTGCGTGGCAACCGCCTGGCGCTGCTGACGATGCTGG
GCGAGCGCTTGGGCAAGGTGGCAGCGATCGAGCATCTGTCGAGCTGATGCCCGTATCGGT
AGTGCCGGCCGCTGGCCGGCATTGCCACCGCGCATCGCATCGACCTGTGGATTGCCGGCC
AGCGGCCGGCACTACCGGATCGCCGTCGGTGGATGTCCATCGGGATCATTGCCGGCATCG
CGCAGGATGCCGGCATCCTCGCCTGCGATCACGAGGATCGCCACAAAGGCGCGTATTTTG
ACCGCCACTTAACAACCGATCCCGAATGACGTGATGCATTTCGCATCGTCACCTTCGGTC
GGTATGCTGTGCCGCATGCAGCCAAAGAAATACGCCCTGCCGCTGATGGTCCTGTCGCTG
GCCGCCACCTCCGTGGCCCACGCGCGCGGCACCATCGACAAGGTGGACATCAAGGGATTG
GACAAGGGCGACGACGCCGCGATCATCGAGAACATCCAGGAATCGCTGTCGCTGTACGAC
ACGATCGGCAAGGAACAGGGCGAATCGCGCCTGGAGTACCTGCTGTCACAGGCCGAGCGG
CAGACCCGCCAGGCACTGGAACCCTTCGGGTACTACAACCCGGTGATCAAGGTCGAGGCG
CCGCGCGAGGACGAGCATGTGCGGGTGCTGATCCATGTCGACAAGGGCACCCCGGTGACC
GTGCGCCGTGAGCACATCGACATCACCGGGCCGGCGATGTATGACCAGTACCTGCAGGAC
GACCTGGCCGCATTCAAGCCCCGCAAGGGCCAGCGCTTCGAGCACACGCAGTACGAAGCC
AGCAAGATCACCATCACCCGTCGCCTGGCCGAGCGTGGCTACTTCGATGCCGACTACACC
CAGCGCCAGGTGCAGATCACCCGCGCCGACAACGCGGCCGACATCGACCTGACCTGGGAC
AGCGGCCGCCGCTACAACATGGGGCCGGTGCGTTTCGAGCAGGATTACTTCGTCGACAAG
CTGTTCGACCCGCTGGTGTACTGGGAACAGGGCAGCTACTTCCACGAGGGCAAGCTGGAC
CGGCTGCGCGAGTCGCTGACCAAGCTGGACTACTTCAGCGTGATCGACATCCAGCCACGG
CCCGACCAGGCCGATGCCAACGGCGAAGTGCCGGTGGATGTGAAGCTGACCCGCGCCAAG
CGCACCATTTATACCGCGGGTCTGAGCTACGGCAGCGAGAGTGGCCCGGGTGTGCGCGGC
GGCATCGAGCGGCGGTTCCTGAACAACCGCGGCCACAAGATGAACACGCAGCTGGACTAT
GCGCAGAAGCGCAAGAGCCTGGTGACCAGCTACCGCATCCCCGCCTTCAACTGGCTTGAC
GGCTGGTACACCTTCGCCGCCAGTGCGTATGACGAGCAGACCGATTACATCGACCTGCGC
AACTTCAAGCTGATCGCCAGCCGCAGCGGCGAGATCAACGAGCACTGGACCGCGATCGCC
TCGATCAACGCACTGCGCGAGCGTTGGCGCTATGCCTCCGGCACTGAATTCACCGATGCC
GTCTACAACACCTCGACGCTGGTGTACCCGCAGATGGTTGCCGACTACGTCAACGTCGAC
GACGAGATGTTCCCGCGCAAGGGCATCAGCGGTACTGCGACGATGCGTGCCGGCGTTGAA
GGTGCCGGCTCGGACACCAGCTTCGTGCAGGCCAACGCCGTGCTGCGCTGGTACATCCCG
GTGGGCGAAAGCAACCGCCTGATCCTGCGCGGCGAGGGTGGCACCACCTGGACCAGTGAC
CTGGTGGCGATGCCGCCGAGCCTGCGCTACTTCGCCGGTGGCGACCGCAGCATCCGCGGC
TATGCCTACCGCGAGGTGGGCCCGCGGACCCCGGCACCGGACAAGTACGCGCTGGGCGCC
AAGAACCTGGTGATCGGCTCGGCCGAGTATGAGCACTACTTCAATGGTGGCCCCTGGGGT
GCGGCGGTGTTCGTCGATACCGGCAGCGCCTTCGACAACACCATTGATCTGCACACCGGC
GTCGGCTTCGGCGTGCGCTGGAAATCGCCGGTGGGCCCGGTGCGCGTGGATATCGCGCAT
GGCCTGAACAACCCGGATTCGCAGTTCCAGCTTTACCTCAACATCGGAGCGGACCTGTGA
GCACGCCCGCACCCACCCCGAACACGCCGCCGCCGCGCGTGCGTTTCTACCGCCGCCGCC
GCTTCTGGGCGTGGTCCGGCGTGGGCGTGATCGGCCTGGTGCTGCTGGCGTTGCTGGCGG
TGTACTGGCTGCTGCAGACCGTGGCCGGCCGCGATGTGCTGTTGGCACAGGTGGTGGCGC
GGCTGCCGGTGGGCGCCAGCTTCACCTGGGACAAGGTGGACGGCCCGGTGGCCGGTCCGC
TGACCCTGTACAACGTCGACTTCCGCTACGACGACATCCATTTCCACGCCGAGCGCGCGC
ACCTGGAGCCGGACCTGCGTCCGCTGCTGGGCCGCAAGCTGCTGCTGGACAAGCTGGAGC
TGACCAACGCCACGCTGAACCTGGCCAAGAGTGACGAGCCGTTCAAGCTGCCGTCGTGGC
CCGATTCGCTGCCGCAGATCGAAATGCCGCTGGCGATCCAGGCCGATGCCATTGCCATCG
ACGGCTTCCGCATCAGCCAGGCCAACGAGCCGGTGATCGACATCAGCCGTGTGCGGGGTG
GCATCGAGATCGCCAACGGCGAGTTCCAGGCGCACAAACTGGTCGTGGACAGCGACATGG
GCAATTTCACCGCCCAGGGCCGCTACATCCCGGCCAAGGACTACGACACCGACGTGACCG
TCACCGCAGTGTTGCCGGCCCCGCGTGGCCGTACCGCAGCGACGGTGGGGCTGGTGGCAC
GCGGTGACCTGGCGCACATGGAAGTGGCCGTAGCCGGGCGCGCGCCGAAGCCGCTGCACG
CGATGCTGGTGTTCGATGGCCGCACCGATCCGAGCTGGAGCGCCAGCATCCGCAGCGACG
AACTGGATCTGGCGCTGCTGTCGCCGGCACTGGCCAGCTCGGCGATCGCACCACTCGCAC
TGGACTTCACCGCGGCTGGCAAGGGCGGCAACGCCAACCTGCGTGGCAAGGTGAAGCAGG
GTGATCAGGAGCTGGAGCTGGCACCGTCGGTGGTGTCGCTGCAGGACCAGGTGCTGAAGG
TGTCGCCCCTGCTGGTGAAAGGGCTTGGCGGTGAGGCACGGCTGGAAGGCACCGCCGACT
TCAGCCAGGAAGACCAGCAGAAACTCAATTTCTCGGTGGTCGCCCATGACCTGACCTACG
TGCCGGCGCCCGATCCGAACACGGCCGGCAGCGCACCGGTGCCGGTCACCCTGAAGGAAG
CGCGCTTCGGCCTGGCCGGTACCTTGAAGGCGTGGGCCGCGATCGGCCGTGCCGATGTCG
AACGCGAAAAGCAGAAGGCACAACTGCAGTTCGACGTACGCGGCAATGACCAGGCCGCGT
CGATCCACCAGCTGCAGGCGCAGACGCCGGGTGGGCAGCTGCAGGTGGAAGGCCAGGTGG
CGTGGGCACCGCAGCTGGACTGGGATGCCAAGGCCACGCTGAAGGACTTCGACCCCGGCT
ATTTCGTGCCGGGCTGGAACGGCCGCCTGTCCGGCAACCTGGCCTCCAAGGGCCGCCAGC
TGCCGCCGCCGGCAAACGCGCCGCCGGGCACGGCCGGCACGCTGGAAGCCACGGTCGACC
TGCCGTCGCTGAAGGGCATACTGCGCCAGCGCAATCTCGACGCACAGGGCAAGTTCGCGC
TGCAGGGCGCGCAGGGCCAGGGCGATCTGAAGCTGTCGCTGGGCAGCAGCCGGGTGACCG
CGTCGGGCAAGGTGGGTGATCGCCTCGACATCGACGCGCGTTTCGAACCGCTGCAGCTGA
GCGATCTGCTGCCCGGCGCCGATGGCGGCCTGCGTGGACAGGTACAGGTGAAGGGCCCGC
GCGATGCGCCGGACATCACTGCCGACCTGGTCGGCAACAACCTCCACTGGGACGGCTACG
GCGCCGAGAGCGTGAGCATCAAGGGCCACCTGCCATGGCGCGGCGACAGCGGCACGCTGG
CGGTGCAGGGCCAGCAGGTCAACGCCGGCATGCTGCTGGAACGCTTGAACGTGGATGCGC
AGGGCAGTGTCTCCAACCTGCGCCTGGCCGCGCAGACCCGCAACGAGATGGGCGCGATCG
AGCTGCAGGGCAGCGTCCGCCAGCAGGGCGCGCAGTGGCGCGGCGAACTGGCGTCGCTGC
GTATCGCACCGGTGAAGGGCGATGCCTGGTCGTTGCGTGCACCGGCGGCGTTCGCGATCA
ACGGCAGCACCTACACCCTGTCCGAAGCCTGCCTGGCCGCTGCCAGCAGCGGCGCGCTGT
GCGCACAGGCCAACTGGCCGCGTGAGGGCCTGGTGGTGCGCAGTGATGCGCTGCCGCTGG
CGCTGGTGCAGCCGTGGCTGCCGCCGCAGTCCGGCCGCCGCATCTACCTGCGTGGCGATG
TCAGCCTGGACGCGCAGATCCGCCCGCGCGGCAATGCCTGGGAAGGCCATGTAGAGGTGC
GCTCGAAGGAAGGCGGCGTGCGCCTGGGCGAGAACCGCAACACCGTGGGGGATACCACCC
GCGGCGAGCTGGTGCGTTATGACCAGTTCTCGCTCAAGCTCGACATGACCCCGGCCAGCA
TCAAGGGCTACCTGGGCATGGGCTTCCAGGGCAACGGCTTCGTCGATGCCAGGATGCAGA
CCGGCTGGGAGGCCAGTGCGCCGCTGAACGGCGAGCTCTACCTCAACATGTCGCGACTTT
ACTGGCTGGAGCTGTTCTCGCCGGACATCGTGCGCCCGACCGGCCTGATCGAGGGCCACG
TCAGCCTGCGCGGTACGCGCGGCCAGCCATCGCTGGGCGGTGACGCCCAGCTGAGCAACT
TCAAGGGCGAATTCCCCGCGCTGGGCCTGACCTTCGACCAGGGCAAGGGCAGCTTCGTGG
CCCAGCCCGACGGTTCGGCAAAGATCACCGCGCAGGCCAACTCGGGCCAGGGCACGCTGT
ACGTGGATGGTGGCCTGTCGTGGTTTGGTGATGCACAACCGCTGCAGCTGAAGATCCACG
GCGAGAACGTGCTGCTGTCCAACACCAGCGAGCTGCGCATCGTCGCCAACCCCAACCTCG
ACTTCACGTTGGCCAAGGCAGCGATGGAGCTGCGTGGCACCGTGCACGTGCCCGAGGCCG
AGATCGACCTGGAGCGCCTGGACCGCGGCACCTCGGTGTCCGAAGACGTGGTGGTGCTCG
ACCCGGCCGATCCGGAAGAGTCGCGCACCTCGCCGCTGGACATGGACCTGACCGTCAGCC
TCGGTGACAAGGTGAAGATGACCGGCTTCGGCCTGAAGGGCGCACTGACCGGCAAGATGC
AGGTCTGGGCCAAGCCTGGCCGCGAAATGACCGCCAATGGTGGCCTGGAAGTGAGTGGTC
GCTACAAGGCGTATGGGCAGGACCTGACCATCACCCGTGGCAACCTCACCTGGAACTACA
ACGCGGTGTCCGACCCGCGCATCAACATCCGTGCCGAGCGCCGGATCGGTGATGTCACCG
CCGGCATCGACGTGACCGGGCGTGCGCAGCAGCCGCGCGCGGACGTGTGGTCCGAGCCGG
CGATGTCGCAGTCCGAGGCACTGGCCTACCTGGTGCTGGGCCGCAGCCTGACCGGTGCCA
GCAGCGACCAGGCCCAGCAGGTCAACGCGGCCTCGGCGGCGCTCTCGGCTGGCAGCGACC
TGCTGGCGTCGCAGCTGGGCGCCAAGCTGGGCCTGGACGATGCCGGCGTGAGCCAGTCGC
GCGCGCTGGGCGGCTCGGTGATCGGTGTTGGCAAGTACATCTCGCCCAAGCTGTACGTCG
GCTACGGCGTGTCGCTGGTCGGTGCCGGTTCGGTGATCACGCTGAAGTACCTGCTGCGTC
GCGGCTTCGACGTGGAAGTGGAGTCGAGCACGGTGGAAAACCGTGGGTCGATCAACTGGC
GGCGGGAGAAATAACCCGCCGCACATGGATGCATCATTGCGGCGATCTGCGCCGCAGCAC
CTGGGTGCGGGCCCAATAGCCCAGCACGATCACCAGCCCCAACCAGGGAAAAATCAGGCC
GGGAATCATGCTGACGCGGTCCAGGGCGCCATGGTCGGCCATACCGAGCCGCTGGCGCTG
CGTGGTGGTACCGATGAATGCCACCAACCAGAGCGCGAACACCAGTCCACGAGCCAACAG
GATCCCAGACATATCCGGGAACGACTCATGCTGGAACAGCAGCAGAAGGCCGGCACCGAC
AACGACAGTAACTGGAAGCGAGGCGACCTGCCGCCAGCTTCCAGCCGCAACCGGGTTCAC
CTGCCAGCTGATCAGCATCCGTAATCCGCAGATCAGGTACCAGCCGAATGGAATCAGCAG
CGTGCCGATCGCGAGGCTGAGCGCGGCCTTCGCACCGCCGGTCATGCCGCCCTCGGTGGA
GGCCAGTGGCCAGCTGTTGATCACGCCGACCAGGCAGATCGTGCCGCACAGCAGGCCGGC
CAACCAGGCCCGAAGGGCGGCCACCTGCGAACGCAGAGGATCCTGACGGCTGCCGAAGCG
ACTCCAGAACGCCACCTGCGTGGCGGACAGGCCTGGCGGCAGCTCACGATCGGGCCAGTA
ACGCAGTGCCGCCAACGTCAGCACCGTGACGTCGGGCCGCGACCACGGCAGCGACTCCAG
CAGGTTGCGCCAGCGGCTGCGCGGGCGGCGCAACCGGTCCAGTACCGGGCGCATATCCGG
GCGCACGATGGAGGTGTCCAGCCGCGAAACATGCCACGCCAGGCGCTGCCGGCCCGCATC
CGTGAGCATCCAGGCCTGATCGTAGCGACGCACGATCCGCTGCAGATCCTCGGCATCGAG
TCCGTTGCCGATATCATCCCAGCCGAAGCTGCTGGCCACGTGCTCGACCACCTCCCGCGG
CAGAGGCGGGGACGCCTCGCGCAGTTGCTCCAGCAGGGACGCCGCGATGAGCGGCTTGTC
ATGCAGGGACCATAGCTCGGGTTGAGCCTGCAGCCAGGTTTCCAGCGCGGGCACGGTCGT
GTCATCGTCGCTGCCCCGGGCAGCTGCAGCCAGTCGGATCAGGATGGCCGCGACCATCTG
ATCCACTGAACGCAGTGGCGATCGCTCGCCGTCGCCAGCAGGGGCGAGCGTGGGCTGCGG
TGCCAGGGCGTGCGCCGTTGGTAACGCGTCAGGCCCGTGCGGATCGCTCTGCGACGGCTC
TACCACCTTGTCCAACCCGGTGTCGGCTGGCGGCATCGGTGTGGTCTGCACGATCCGGAC
AGGGTCATGGCCGTATGGCCCGCGTTCCTGCTCCAGCTGGCGATCCAGCGCGATCGCTGC
GTGTATCGCATCGATATGTGCACGCGACGCCGGTTCCAGCGATGGATCCTGCATCGGCGG
CAAGGCGTGCTTGTCCTGATCGATGTCGAGGGGCTGAGCGCGTTGTTTCACCCATGACAA
CGCAGACTGGTAAGCCTCATGCAGGTGCTGGAACGCAACCGGATCATCGTCAGGCCGGGT
TACCCGCAACAGCCTGGCGTAGGCTCGCTTGATCGCCCGCTCGTCAGCATCCTCGTCCAG
TTCGAGGACGTCCAGCCCCCGCCTCATGCATCGATCTCCAGCGAATCCATGGCGTGGGTC
AATTCCTCGCGGTGGCGTTCGATACGGGCCAGGTCCTGGCTCTCCAGCGCAGCATGGAAC
TGCGACAGCCATCTCTGCAGGGTATCGCGCTGGTCGAGGCACTCTTCGTAAAGCCGACCC
AGTCGGGCCACTACGGCCAGGTTCGGTTGATCGTCGCGCGGATGCACTTTCAATGACTGC
AGTGCCGCGAGCCGCTGCTGGATCTCGTCCGGTGACAGCAAGCCGGGGTTCTGTTCCAGG
ATCAGCTCATGCCGGGTCCCGCTGGCATGTTCGGTCACCTCCACCTGCAGCAATCCGTTG
ACGTCGTAGGTGAAGCGGGCAGTCACGCTTTTTGCCTGGGCCGGGCCCTTTCCCTTCAAC
GGAATGCGGATTTCACCCAGTTTGATGTTGCGGTCCACGGTGGGGCTTTCGCCCTGGTAG
ATGTCCAGTACCAGCTGTGTCTGTGCATCGTTGATTGGGCAGAAATCGTCCTCGCGGCTG
ACCGGCACCACGCTGTTGCGCTGGATGATCGGATGGAAGTAGCCGCCGCGCTCCTGGCCG
GATGCATCGCGACGGCACACCTGTATGCCCAACGTATAGGGGCAGACATCGGTCAGCACG
GTTTCGCGCAGTGACTGGTCGCGCGCTTTAAGGCCGGCCGCCACGGCCGCGCCCATGGCG
ATGGCCTGGTCCGGGTTGACATGCCGCAATGGCAGGCGACCGAACATGCGGGTCACCAGC
CGGCTGATCATCGGCATGCGGACGGCACCGCCCACCAGCACGATGTCGTCCAGCGCCTCC
GGCTTCAGGCGGGCATCACGGATGGCCCGTTCGATGGGCGCACGCATGCGCTGCAGCAGG
GGGTCGCACAACTGCGCGTAGCGTGCCTCATCCAGCTGCCAGTCCAATTCGCGGCCTTCC
AGGTTGAACTGCAGGTGGCCGCTGCCCTGTTGGCTCAGTTCGCGCTTGAACAGTTCCAGC
CGGCGCAGCAGCTGTGCACGTTCGCCCGGGGCGATCATGGCCGCCCGCAGGCCCTGTTCG
GCCAGCAACGCCTGCTCGAGCACCCGCAGGAAGTCTTCCCCGCCAAGGAAGTTGTCGCCG
GCGCTGGCATGGACTTCCACCACACCTTCGAACAGCTCCAGGATGGAGACATCGAAGGTG
CCACCGCCAAGGTCCAGTACCAGCACCCGAGCTTCCTCCTCGCGCTGCTGCAGGCCATAG
GACAGCGCGGCGGCGGTGGGTTCGTTGATCAGGCGCTCGACCCGGATGCCAGCCAGTTCG
CCGGCGGCGCGGGTGGCCTTGCGCTGGGCGTCGGAAAAATACGCAGGCACGCTGATGACC
GCTTCTTCCACTTTCTGCCCGAGCACGGCTTCCGCATCGGCCAGCAATGAACGCAGCACC
AGCGCCGAAAGCTCCTCGGGACGGAATACGCGATCGCCCAGCCGGGTTTCACGGTTGCTG
CCCATCCAGCGTTTGAAATGGGCCACGCTCTGATCAGGATGGCTGATCAGGCGATCGCGA
GCGGGAGCACCCACCAGCACGATGTCGCCGTCGAGACTGACTACCGACGGGGTCAACAGC
TCGCCATGGGCATTGGGGAACAGGCGCGGTCCATCCGACGAATGCACACCGATGAGCGAG
TGCGTCGTGCCCAGGTCGATTCCAACAATCATCTGCTGACGTCCGTTGTGCAGGGAACCG
CGATTGTAGGAGTGGCCCCGACCCCCTGACCATCGGGCGTTGCCCGACAGCGCCCCACGG
GCTATGGTCCCGGGCTGTTCTGTCGTACCGGATTGCCTCATGTCATCACGCAAAGCCCTT
CCCACCGCCCTGGCCCTGGGCCTGACCCTCGCCGCCGGTGCCCACGCCGATGAAGGCATG
TGGATGCCGACCCAGCTGCCGGAACTGGCCAAGCCGCTGCAGGCCGCAGGTTTCAAGGGC
AATCCGGCCGACCTGGCCAACGTCACTGCGCCGCCGCTGAGCGCCGTGGTGCGTGCCGGC
GGCGGCACCGGTTCGTTCGTGTCCGCCGACGGCCTGCTGCTGACCAACCACCACGTGGCG
ATGGGCGTGATCCAGTACAACAGCTCGCCCGAGCACGACCTGATCACTGGTGGCTTCATC
GCCAGGGACCGTGCCGATGAGCGCCCGGCCAACCCGGACTTCCGCGTGCTGGTCACCGTC
GGCTTCGACAAGGTGACCGACCAGGTGCTGGCGCAGGCGCGTGGCAAGACCGGCCGCGCC
TACTTCGATGCCGTCGATGCGGCCAGCAAGCAGATCGTGGCCGAGTGCGAGAAGGACGGC
AGCGTGCGCTGCTCGGTGGCCAACATGTACTACGGCACCGACTTCTACCGGATCGCCCAG
CTGGAACTGAGCGACGTGCGCCTGGTGTACGCGCCGCCGCGTGCGATCGGCAATTACGGC
GACGAGATCGACAACTTCATGTGGCCGCGCCACACCGGCGACTTCACCCTGCTGCGCGCC
TACGTGGGCAAGGACGGCAAGCCGGCCGCCTACAGCAAGGACAACGTGCCCTACCAGGCC
CCGGCACACCTGCAGATGTCGGTGGAAGGCCCGAAGGAAGGCGACTACGCGATGCTGGCC
GGTTACCCGGGCATCACCTACCGCCATCGTACCGCGGCCGAATTCGCTGGCCAGATCGAT
ACCGTGCTGCCGCGCCGCGTGTCGGTGTTCCAGCAGATGATCGACACCATCGAGGCGGCC
AGCGCCAAGGATGCACAGGCGCGCACCCGCTACGCTTCGCAGCTGCAGTCGTTGAAGAAC
AACCGCAAGCGCGCTGCCGGTGAGCTGGAAGGCCTGCTGCGCAGCGACGCGAAGGCCCAG
CGTGCCGCCGACGAGACGGCGATGCTGGCGGCCACCGACCGCAGGTACCAGGGCGACATC
AAGGCGCTGCTGGCCAACCTGTCGCAGGGTGCGGCGGTGGGCGAGCGTGACTTGCTGCTG
GACCAGATGGCCGCGCAGAGCCAGCTGCTGCGTTCGGCGTTGCTGCTGGAGCGCCTGCGC
ATCGAATCGGCCAAGCCGGACGCGCAGCGCGAAAGCGGCTACCAGCAGCGCGACCAGGCG
ATGATCGAAGGCGTGCTCAAGCAGGTCCAGCGCCGTTACGCGCCGGAGGTCGAGAAGGCG
CTGCTGACCACCCTGCTGACCCGCTACCAGCAGCTGCCGGACGCGCAGCGCGTGGCCGAG
TTCGACGCGGCCTTTGGCCGTACCCCGCAGCAGCTGGCCAAGGCGCTGGATACCCTGTAT
GCGGGCACCCAGCTGGGTGACGAGGCGCAGCGCCTGTCGCGCTTCGCTGCCGCACGCGAA
GGCAAGGCGCTGGCCGCCGATCCGCTGATCGCCGTGGCCGGCCCGCTGGTGGCCGCGCAG
CTGCGCATCGAGAACGAGAGCAAGACCCGCGAAGGCGAGCAGCTGCGCCTGCGCCCGGCC
TACATGCAGGCGCTGTTCGCCTGGCGTGCCAAGCAGGGCCGCGCCGTGTACCCGGATGCC
AACCGCACCCTGCGCATCAGCTACGGCAAGGTGGAGGCGCTGCACCCGCGCGACGGCGTG
ACCTACTCGCCGGTGACCACCGTGGCCGGCATTGTCGAGAAGAACACCAACGCCTATCCG
TTCGATGCACCCAAGCCGCTGCTGGCGGCGATTGCCAAGGGTGACTTCGGCAGCACCGCC
GACCCGGCGCTGAAGACCCAGACGGTCAACTTCCTGACCAACCTGGATACCACCGGCGGC
AACTCCGGCTCGCCGGTGCTCAACGCCAAGGGCGAACTGATCGGCCTGAACTTCGACAGC
AACTGGGAATCGGTCAGCGCCAGCTGGTGGTTCGACCCGCGCTACAAGCGCGCTGTGCAC
GTGGACATGCGCTACCTGCGCTGGCTGCTGGCCAAGGTCTACCCGGCGCCCGAGCTGCTG
AAGGAAATGGGCGTGCCGGCCCAATAACGCCGGTACCTGGCAGGTGCCCACCGCTTCCTG
GTGGGTGCCCATTGATTCCCGGTAGGTGCCCACTGTCAGTGGGCGCGGATGTCCCCGTCA
CGACCAACGGTCGTGACCCACCAGACGGGCCAACGGTCGTGACCCACCGCCATGACCTAC
CCTCACGACCAACGGTCGTGATCTACTGGCCCCTGTTCCGACGGAAACGCACGCGTGGTC
TCCAGCTGGATCCTGCTGCTGGTCTCGGTTGCCTATGCCGCGCTGCTGTTCGGCGTGGCG
TGGTGGGGTGACCGCCGGCCGATGTATCCCGACCGGCCGTGGCTGCGGCCGGTGGTGTAC
AGCCTGGCGCTGGCCGTGTACTGCTCGTCGTGGACCTTCTACGGCGCGGTGGGTACCGCC
GTGCGCAACGGCGTGGGCTACCTGCCGATCTATATCGGTCCGTTGCTGCTGCTGTTGTTC
GGCTGGCGCATCATCGAGCGCCTGGCGCTGATCGCGCGCAGCCAGAACGTGGTCTCCATC
GCCGATTTCATCTCCTCGCGCTTCGGCCGCTCGCGGCGGTTGGCGGCACTGGTGGCGATC
ATCGCCCTGATCGGCATCATCCCGTACCTGGCCCTGCAGTACAAAGCGGTGGCGATGAGC
CTGCAGGTGCTGACCGGCAACAGCGGCCCGACCGGCTTCTTCACCGATCCGGCGCTGTAC
GTGGCGCTGCTGATGGCGCTGTTCGCCACCCTGTTCGGCACCCGCCAGGTCGACGCCACC
GAGCACCACCACGGCATGATGCTGGCGATCGCCTTCGAATCGGTGATCAAGCTGCTGGCG
ATGCTGGCCGTGGGCGTGTTCGCCTACCTGTGGCTGAGCAACCGCACCGACGCGGTCGTC
GAGTCGGTGCATACACTGTTCACCGGCCTGCCGCCGGTGGGCTTCATCTCGCAGACCCTG
CTCAGCTTCCTCGCCATCATCTGCCTGCCACGCCAGTTCCACGTGGCCGTGGTCGAGTGC
GGTGACGTGCGCGACGTACGCCGCGCGCGCTGGATGTTTGGTGGCTACCTGGTACTGATC
TCGGGCATGGTGCTGCCGATCGCCACCGCCGGCGTGACCCTGTTCGGCACCGGCGGCAGC
GTCGCCGACGACTCGATGGTGCTGGCCCTGCCGCTGGCCGAAGGCCGCAACGCGCTGGCG
CTGATCGCCTATGTGGGCGGCTTCTCCGCTGCCACCGGCATGGTCATCGTCTCGTCCATC
GCGCTGGCCACCATGGTCAGCAACGACCTGGTGATGCCGGTGCTGCTGCGTCGCAGTGGC
GACCATCAGGAAGCCGCCGACGTTGCCTCGCGCGTGCTGTGGATCCGCCGCCTGGCGATC
CTGCTGCTGGCGCTGATGGCCTACAGCTACTATCGCACCAGCAGCAACGACAGCACGCTG
GCCTCGTACGGTCTGATGGCGTTCGCGGCGGTGGCGCAGTTCGCGCCCGGGCTGATCGGC
GGCCTGTACTGGCGCGGCGCGAGCCGGCGTGGTGTCGAGGTGGGCATGCTGCTGGGCTTC
GCCACCTGGCTGTACACACTGCTGCTGCCGGCGATGACCATGGCCGGCTGGGTCGATGCT
GGCTGGGTGCAGCACGGCCCGTTCGGCATCGAGTGGCTGCGCCCGCAGCAGCTGTTCGGC
ATGACCGGCTGGGACCCGCTGACCCATGGCACGTTCTGGTCGCTGCTGGTCAATGCGGCG
ACGATGATGCTGGTGTCCGCACGCTGGCGGCCCGGTGTGGACGAGCGGCTGCGCGCCGCG
CCGTTCCTCGACCCGTATGCCGAGCGCCCGTCGGTGGCCGGTGGCTGGCCCGGTCATGTG
CACGTGGGCGACCTGCTGGCACTTGCCTCGCGCGTGGTCGGCGAGCGCCATGCGCGGCGT
TCGTTCTTTGAGCAGGCACAGTCGCTGGGCCGCGAGCTGCAGTCTTCCGCGCCCGCTGAC
CGACCGTGGGTGCAGTTCACCGAACGCCTGCTGGCCGCGTCGATCGGCGCGGCGTCGGCG
CGCCTGCTGCTGACCAGCCTGCTGCGCGGCTCGGGCATGGACCTGGGCGAAGTGGTGGCG
GTGCTGGACGAAGCCGGGCAGGAACTGCGCTTCAACCGCGAGATCCTGTCGACCACTCTG
GAGAACATCAGCGCCGGGGTCAGCGTGGTCGATCCGGACATGCGCCTGACCGCATGGAAT
CGTCGTTACCAGGACATGTTCGGCTACCCCGACGGCATGCTCTACGTAGGTCGCCCGGTG
GCCGACCTGATCCGCTACAACGCCGAGCGCGGCGAGCTGGGCGAGGGTGATATCGAAGTG
CAGATCAACCGACGCATCGGCTACATGCGCGCGGGGTCACCGCACGTGTTCGAGCGCACC
CGCAGCGATGGCAAGGTGATCGAGATGCGTGGCCAGGCGCTGCCCGGCGGCGGTTACGTG
ACCAGCTACAACGACATCACCGACTACAAGCACGCGGAAAAGGCCCTGCTGGAAGCCAAC
GAGACGCTGGAACAGCGCGTGGCAGAGCGTTCGCATGAGGCCGAGGTCGCGCAGCAGTCG
AAGACCCGCTTCCTGGCGGCGATCAGCCATGACGTGCTGCAGCCACTGAACGCCGCACGC
CTGTTCGCTTCCGCGCTGCGCGACAGCGATCACGTGAGCGATGAGCAGAAGCACCTGGCC
GAGCGCGTGGATGCATCGCTGCGCGCGGCTGAAGAACTGCTCGATGGCCTGCTGGACGTA
TCGCGCCTGGACGCCGGCGGCCTGCACCCAGTGATCGGCGAGTTCGACGTGAGCGCGCTG
ATGCGCGAACTGGCTGCGCAGTACACTCCGGTCGCCGCCGGCCGTGGCCTGCGCCTGGAC
CTGTTCGCACGCCCGGCATGGGTGCGTAGTGACCGCCGCCTGCTGCGCCGCGTGCTGCAG
AACTTCCTGGCCAATGCGCTGCGCTACACGCGCCAGGGACGCATCGTGCTGGCCGTGCGC
CAGCGCGGCGACGAAGTGGAGCTGCAGGTCTGGGATACCGGGCCCGGCATTCCCGAGCAC
CACATGCGGCAGATCTTCGACGAGTTCCACCGCTACCAGCAACCGTTCGATTGGGGTGAG
CAGGGGTTGGGGCTGGGCCTGTCGATCTGCCAGCGCATCTCGCGTCTGCTTGACCATCGC
CTCAATGCGCGGAGCCGGGTCGGCAAGGGATCGATGTTCTCGATCATCCTGCCGCGGGTC
GCACCGCTGCCGGGCTACACCGAACTGGCCGCGCCGGTACAGGCCGTCGCCGCGCCGGTG
CGCAGCGATTCGCTGGCGGGCCTGCGCGTGCTGTGCGTGGACAACGACGAGGAGATCCTC
GACGGCATGCGCGCACTGCTCGGCCGTTGGCAGGTGCAGGTGATCACGGCATCGACGGTG
GATCAGGCGTTGGAGAAGGTGGCCGAACGACCACAGGTGATGCTGGTCGACTACCACCTG
CACGACCGCATGGATGGCCTGGACGCGCTGGTGGCCCTGCGCGAAGCCGCCGGTTACCCG
CTGCCGGGTGCGCTGCTGACCGCCGATGGTCGCGACGAGCTGAAGCGGATGGCGCGCGAG
CGTGGCTATCGCGTGCTGACCAAGCCGATCAAGCCGGCCTCGCTGCGCGCCTTCCTCGGC
GCGCTGCGCGACGCGCAGTAGTGCCGGCCGCTGGCCGGCAACCACGCAATCGCTCGCCTC
TGGCGCGTTACCCCACGCCGTGCAGGTGTTCGTACAGGATCGTCGCGCCGATGATCACCA
GGATCACGCCACCGATGATCTCGGCACGCTTGCCCACCATGCTGCCCAGCACGCGGCCGA
GCATGATGCCGACGGTGACCATGGTCAGCGTGCACAGGCCGATGACCGCGGCCATCACGC
CGATATGCACGTCCATGAAGGCCAGGCCGATACCCACCGCCATCGCATCGATGCTGGTGG
CGAAACCGGTCAGCGCCAGCTTCCAGAAGCCGTGGTGCTGCGAAGGGTCTTCGTCTTCCT
CGGCACTGTCCGGGCGCAGGCCGTTGTAGATCATGTGGATGCCCAGCGCGCCGAGCAGGC
CGAAGGCGATCCAGTGGTCGAAAGCTTCCACGTACTGCAGCGCGGCGCGGCCGAGCAGCC
AGCCGATGATGGGCGTGATCGCCTCGATGACGCCGAAGATGATGCCGGCACGCAAGGCAT
CGCGGAACACCGGTCTGCGCATGGCCGCACCCTTGCCGATCGCGGCGGCAAAGGCATCGG
TGGACATGGCAAAGCCGATCAGGAGGATCGAAATGGGGGACATGGACAGCGGCTGAGGTC
GGGCCAGGACGGACGCACGGCCTGCGCTCGCGCCCAACCTGACGTTGCGCGCGCGGGCCG
CTGGTCTCGCCAACCATCATGGTTGTCCACGCCACGGCGCACTGGCCGAGTATGTTGACG
TGGACGATTCCTGCGAAGGAATCCGGCTACTCCCCAAGGGGACGCGAAGCTTAGCATCGC
GATTCGCGCGTGGCGCATTTCCAGCGAAACGCGCAGGCAGGGCTGGTTTGTATAGCGATG
GCTATATCGCGGGCGCAGCGGTGCCGGGTAGTGCCGGCCGCTGGCCGGCATGCGCAACGG
CGAGAGCGTGCCAAGCAAGCTTGGCACCTACCGAAGCGGTTTCGGGTGATTTCAGGGGCT
GAAGGCGATTGCCGGCCAGCGGCCGGCACTACCGTCAGTCTTCTTCCGGCGGCAGCACGA
TGGCGTCGTCGTCGATCGCCAGCTTGCCGGCCATCAGCACGGCCTGGGTGCGGTTGGTGA
CGCCCAGCTTGCGCAGGATGGCGGTGACGTGGGCCTTGATCGTCGCTTCGGAGACATTGA
GGTCGTAGGCGATCTGCTTGTTCAAGCGGCCGGCGCCCAGCATCTGCAGCACGCGGAACT
GCTGCGGGGTGAGCTCGCGCAGTCGCTGGCCGACTTCGCGTTCCTCACGCTCGGTGGGCG
GCACGTTGTGCGCTTCCGGCGGCGCCCAGGTCTCGCCATCGAGGATGGTGCCCAGTGCGT
GGCCGATGGTGTCCGAATCCGCAGACTTCGGAATGAAGCCCAGCGCGCCGTGGTCGAGCG
CGCGGCGCATCACCGTCGCCTCTTCGCGCGCGGACACCACTACCACCGGCAGGTGCGGAT
GCAGCGAGCGCATGTGCACCAGCGCGTTGAAACCCTGCGCACCGGGCATGTTGAGGTCCA
TCAGGACCAGGTCGGCGTCGTTGTGCTGGTCGGCCAGCGCATACAGCGCTTCCACGCTGT
CTGCCTCGAACAGCTGCACGCCGGGGATGACCCGCTGCACGGCCCCACGCAGGGCTTCGC
GGAACAGCGGGTGGTCATCGGCAATCAGGAGGGTGGTCATGGTCGGGGGGAACCGTGGGG
GAAAGCAGATGGGGTCAGAGCCCTTTCCTTGCGGAAAGGGATCCGACCCCGGTCGTACAT
CAGCGCACCTTGCGCTCGTCCACCAGTGACGCCACCACCGACGGATCGGCCAGGGTCGAA
GTGTCGCCGAGCTGGTCCGGCGCGTTCTCGGCGATCTTGCGCAGGATGCGGCGCATGATC
TTGCCTGAGCGCGTCTTCGGCAGGCCCGGCGCCCACTGCAGGTGGTCCGGCGTGGCGATC
GGGCCGATCTCCTTGCGCACCCAGGCAACCAGTTCCTTCTGCAACTCGTCGCTCGGTGCC
TCTTCGGCCACCAGGGTGACGTAGGCGTAGATGCCCTGGCCCTTCACGTCGTGCGGGAAG
CCGACCACGGCCGCTTCGGCCACCTTCGGGTGCGAGACCAGCGCGCTTTCCACCTCGGCG
GTGCCGATGCGGTGACCGGACACGTTGATCACATCGTCGACGCGGCCGGTGATCCAGTAA
TAGCCGTCCTCGTCGCGTCGGCAACCGTCGCCGGTGAAGTAGCTGCCCGGGTAGGTGCGG
AAATAGGTATCGATGAAACGCTGGTGGTCGCCGTACACCGTGCGCATCTGGCCCGGCCAG
GAATCACGGATGATCAGGTTGCCCTCGGTCGGGCCGTCCTGGATCTCGCCATCGGCATTG
ACCAGCGCCGGCTGCACGCCGAAGAAGGGCAGGGTGGCCGATCCCGGCTTGAGGTCCATC
GCACCGGCCAGCGGCGAGATCAGGATGCCGCCGGTCTCGGTCTGCCACCAGGTATCGACG
ATCGGGCAGCGGCTGTCGCCGACCACCTCGTAGTACCAGCGCCAGGCTTCCGGGTTGATC
GGCTCGCCGACGCTGCCGAGCAGGCGCAGCGAGGCGCGCGAGGTCTTCTTCACCGGCTCC
TCGCCTTCGCGCATCAGCGCACGGATGGCGGTCGGGGCGGTGTAGAAGATGGTCACCTTG
TGCTTGTCGATGACGTTCCAGAAGCGCGACGTGTCCGGGTAGTTCGGCACGCCTTCGAAC
ATCAGCGAGGTCGCGCCGTTGGCCAGCGGCCCGTACACGATGTAGCTGTGGCCGGTGACC
CAGCCGACGTCGGCGGTGCACCAGTAGATGTCGTCCTCGCGCAGGTCGAACACCGCTTCA
TGGGTGTAGGCCGCGTACAGCAGGTAACCGCCGGTGGTGTGCAGCACGCCCTTCGGCTTG
CCGGTGGAACCGGAGGTGTAGAGGATGAACAGCGGGTCTTCCGCGTTCATGCGTTCCGGC
TCGCAGCTGGCCGGCTGGCTGTCCACCACATCGTGGAACCAGCGGTCGCGCGGGGCCTGC
ATGTCCACCGCGCCGCCGGTGTGGCGCACCACCAGCACGGTTTCAACCGTGTTCGTGCCC
GGCAGCTTCAGCGCGGCATCGACGTTGGCCTTCAGCGGAATCTTCCGACCACCGCGCAGG
CCCTCGTCGGCGGTGATGATCAGTTTGCTCTGGCAGTCGCTCACACGGTCGGCGATCGAG
TTCGGCGCGAAGCCACCGAACACCACCGAGTGGATCGCACCGATGCGCGCGCAGGCCAGC
ATGGCCACCGCGGCGTCGACGATCATCGGCAGGTAGATGGTGACCCGGTCGCCCTTCTTG
ACGCCGAGGTTGCGCAGCGCGTTGCCGAGGCGGCAGGTGCGCTCGTACAGCTCGCGATAG
GTCACGTGCTGGGCCGGTGCATCCGGGCCGTCCGGCTCGAACAGCAGGGCGGTCTTGTCG
CCGCGCGTTTCCAGCTGGCGATCCAGGCAGTTCACGCTGGCATTGAGCTCGCCATCTTCG
AACCACTTGATGTGGAAGTCGGACAGGTCGTAGCTGACGTTCTTGATCTTCGTCGGCTTG
CGCATCCATTGCAGGCGCTCGGCGGCCTTGCCCCAGAAACCATCCGGGTCGGTCACCGAA
GCCTGGTACTGCTGTTCGTACGACGTCTTGTCGATGCGTGCCTTGGCGGCGAATTGCGGA
TCGACGGGGTAGATATCAGCCATGGCACCCTCACTTGCACGTTGACTTTGTATGTGCGGT
CGCAGCATCGCAGCGACCGATCCCCTTCAGTTTGCCCCATCCACCCCCGGCCGCGTCACC
ACCTTGGTTAGACCATGGTCGAAAGTGAGCGCCCAGCAGGGCCGGGTTCGACCAATGGCC
AATAGCCGCTGTGCGTGAACGCCCCGCAGTCTCGGCTCGACCGTGCCCCACGCGCGGCAT
CACCTTGCCACTTGGGAGAGAGGGCAACATGAGCCACCGTACGTTGAAAGCCGTGCGCAA
ACCTCTGGCGGCCTGCCTGTTGGTCGCCCTGGTCGCACCGGGCATGGCGTTCGCAGAGAC
CGCCAAGGAGAAAGCACTGGAAGCACGCGTTGCCGAACTGGAACGCCAGGTCCAGCTGCT
GCTGTCTTCGCAGCAACAACAACAGACCCAGATCAGCCAGACCCAGCAGGCGGTGACCGA
AGTCCGCACGGTGCAGGCCGGGCAGAAGCCGGTCGCCTCGGTGCCGGCGGGTAAGCAACC
GATCCAGGTCACCACCATCACCCCGGGCGCGGCGCCGGGCACCACGGTCAAGATCGGCGG
CTTCATCAAGGCCGACTTCCTGGCCACCCAGACCAGCGATGGCCAGCTGGCCGACGACGC
CACCGGCCGCTCGCTGTACCTGCCGGGCCAGACCCCGGTGGAAGGCGCCGGCGGCAGCGG
CAAGCGTTCGGGCACCGACTTCAACGCCCATGCCAAGTTCTCGCGCTTCAACCTGGGCAT
CGACAACGTGAGCGAATCGGGCAACAAGGCCGGTGCGTTCTTCGAGATGGACTTCTTCGG
CAACTCGCTGGGCAACCAGACCGCCACCAATACCTATGGTGTGACCCTGCGCCACGCCTA
CATGTACTGGAACAACTGGATGGCCGGCCAGACCTGGTCCAACTTCATGGACGCCGCCGC
ACTGCCGGAAGCGGTCGACTTCGTCGGCCCCACCGACGGCGTGATCTTCGTGCGCCAGGC
CCAGGTGCGCTACACCCAGGGTGGCTTCAGCGTCGCGCTGGAAAACCCGGAAACCACCAC
CCTTACCGGTACCCGCAACCCGGTCACCGGCGCCTGGACCAACACCAGCGCCAACTCCGA
CCGTGGCAGCCTGCCCGATCTGACCCTGCGCTATGGCTGGAAGGGTGACTGGGGCACCTT
CGGTGTCGGCGGCATCGTCCGTCAGCTGAAGGTCGACAACCAGGCCACCGGCGCCAAGGC
CGACAAGGTGGCTGGCGGCCTGACCCTGGGCGGCAAATGGGTGATGGGCGACAGCGATTC
GCTGCACTACCAGCTGACCGGCGGCGAAGGCATCGCCCGCTACATCGGTCTGGGCATCAC
CGCCGACAGCGCCTGCGACGTGGCCCGCGACGAGCTCAACCCGACCGGCGTGCTGGCCGG
CTACGTGGGCTGGCGGCATGCGTTCTCGCCGAAGCTGCGCACCAACCTGATCTATGCGCG
CAGCGACTACGACAACGACAGCATCCTCGGCCCGCTGGTGACCAAGAGCGTGCAGAGCAT
CCGCGGCAACATCTTCTATTCGCCGCTGCCCAAGGTCGATATCGGCGCCGAACTGATGTA
CGGCCGTCGCGAAGTGGAGAACGGCAACAAGGGTGACATCACCCGATTGCAGTTCACCAC
GAAGTACAGCTTCTAAGAGCGTGCCGGCCAGCGGCCGGCACCTACCGAGATGGGGTGCCG
GCCAAGGTCGGCATCTACCGAGATGGGGTGCCGGCCAAGGTCGGCATCTACCGAGATGGG
GTGCCGGCCAAGGTCGGCACCTACCGAGATGGAGTGCCGGCCAAGGTCGGCATCTACCGA
GATGGGGTGCCGACCAACGGTCGGCACCCACCAACAACGATTGCTTCGGAGGGGAAGCGT
CCCATGTCCAGTACACCCAGCACCGCACATAAAGCGGGCACCCTGACCAAGGGCCACAAG
AAGGTCATCTTCGCCTCGAGCCTCGGCACGGTCTTCGAGTGGTATGACTTCTTCCTGTAC
GGCTCGCTCGCGGCCATCATCGCCAAGCAGTTCTTCAGCGGCGTCAATGAAACCACGGGC
ATGATCTTCGCCCTGCTGGCGTTTGCCGCCGGCTTCTTCGTGCGTCCGTTCGGCGCGGCC
TTCTTCGGCAGCCTCGGCGACCGCATCGGCCGCAAGTACACCTTCCTGGTCACCATCCTG
ATCATGGGCATCTCGACCTTCCTGGTCGGCGTGCTGCCCAACTACGCCTCGATCGGTTTC
GCCGCACCGGTGATCCTGATCATCCTTCGCCTGGCCCAGGGTCTGGCGATGGGCGGCGAG
TACGGCGGTGCCGCCACCTACGTGGCCGAGCATGCGCCGGACGACAAGCGCGGGCTCTAC
ACCAGCTTCATCCAGTGCACCGCCACGCTCGGCCTGTTCATGTCGCTGCTGATCATCCTG
GCCTGCCGTTACTTCCTGGGCAATGAAGCCTTCGAAGCCTGGGGCTGGCGCATCCCGTTC
CTGGTCTCGATCCTGCTGCTGGGCGTGTCGGTGTGGATCCGCCTGCAGCTGAGCGAGTCG
CCGCTGTTCCAGCAGATGAAGTCGGAAGGCAAGGGCTCCAAGACGCCGTTCCGTGACAGC
CTGAAGGGCGGAAACCTGAAGCTGATGCTGCTGGTCCTGCTCGGTGCGGCGGCCGGCCAG
GCCGTGGTCTGGTACGGCGGCCAGTTCTACGCGCTGTTCTTCCTCAGCAGCATGCTGAAG
GTCGATGCCACCACCTCCTACCTGCTGATCGCGGCCGCGCTGGCGCTGGGCGTGCCGTTC
TTCATCTTCTTCGGCTGGCTGTCCGACCGCATTGGCCGCAAGAAGATCATCCTGGCCGGC
TGCCTGCTGGCGGCCATCACCTACATCCCGATCTTCAAGGGCCTGACCCACTTCGCCAAC
CCGGCCATCGAAGAAGCGCGTGCATCCTCGCCGGCGCTGGTCGTCGCCGATCCGAACACC
TGTTCATTCCAGTTCGATCCGGTGGGCCTGCGCAAGTTCACCAGCTCCTGCGACGTGGCT
ACCGCCGCGCTGACCAAGGCTGGTGTGCCGTACGACGTACAGCCCGCTGCCGCCGGTTCG
CTGGCAATGGTGAACGTGGGCAGCGCCAGCGTCACCTCGTATGAGGCCGCCGGCCTGACC
AAGGAAGAAGGCAAGGCCAAGGCCGATGCATTCGGTGCGGAACTGAAGACCGCCCTGACC
ACCGCCGGCTACCCGGCCAAGGCCGATGGCGCCCGCATCAACATCGCCGGCACCATCTTC
ATGCTGTGGCTGCTGGTGCTGTACGTGACCATGGTCTACGGCCCGATCGCCGCTTACCTG
GTCGAACTGTTCCCGACCCGCATCCGCTACACCTCGATGTCGCTGCCGTACCACATCGGC
AACGGCTGGTTCGGTGGCTTCCTGCCGGCGATCTCGTTCGCGCTGGTGGCCGGTACCGGC
AACCTCTACTACGGCCTGTGGTACCCCATCATCATCGCGCTGATGTCGGTGGTGATCGGC
GGCCTGTTCCTGCGTGAGACCAAGGACGTGGATATCACCAAGTAACCGGTATGCCGACCA
ACGGTCGGCACTCACCGGGTTTCAGGGGCCGCGGTGCAGACCGCGGCCTTTCTGTTTGTG
GGGCGTGCCCACTCGGCTCGCATTCCGGTAGTGCCGGCCGCTGGCCGGCAACCTCATGAA
TCTCCGCGGACATGAAGCCGTTGCCGGCCAGCGGCCGGCACTACCATTGCGTTGCGCAGC
ACCCCGTATAGTCGGCCCATGACCACCACTACGCCGGAAGACCTTCCCGCCCTCCTGCAC
ACCCTGCGCAGCGCCTGGCAGTCGCAGCGCCCGTCGCTGGACCAGCGCGAAGCTGACCTG
CGCCGCCTGCGCGAGGCGCTGAAGCCACGCCTGGACGAAATGGCGCAGGCCATCGCCGAG
GATTTCGGCCATCGCGCCCACGTGGAATCGAAGCTGGCCGATGGCATGAGCGTGCTGTCG
GCCATCGATCACCTGCGCCGCCACCTGCGGCGCTGGTCGAAGCCGCAGCGGGTCGGTGCA
GGCTGGAAGCTGTGGCCGGCGCGTGCGCAGCTGCGGCCGACGCCGCTGGGCGTGGTCGGG
GTGATCTCGCCCTGGAACTACCCGGTCACGCTGGCATTGGTGCCTTTGGCCACCGCCATC
GCTGCGGGCAACCACGTACTGCTGAAGCCATCGGAACACACGCCGCGCACCAGCGCGTTC
CTGGCCGATCTGCTGGCCAGCGTGTTCCCGCCCGATCGGGTGGCGGTGGTGCAGGGTGGG
GCGGACGTGGCCTCCGCGGTGTCCTCGCTGCCGCTGGACCATCTGCTGTTCACCGGCTCG
ACGGCCGTTGGCCGCAAGGTGATGGCGGCCGCCGCCGAACATCTGGTGCCGGTCACGCTG
GAACTGGGCGGCAAGTCGCCGGCCATCGTCTGCCGCGATTTCCTGCTGGAAAAGGCCGCC
GCGCGGCTGGCCACCGGGAAATGGTTCAACGCCGGCCAGACCTGCATCGCGCCGGATTAC
GTGCTGATCGATACCGCGCGCCAGCGCGAGTTCGTGCAGGCGCTGCAGCAGCAGGTGCGC
GAGCGCTATGGCGACTTCAGCGATGCCGACGACTACACCCGCATCATCAATGAAGGCCAG
TACCGGCGTCTGCAGGGCTACCTGGCACAGGCGCGGCAACGCGGGGTGCCGGTGATTCCG
CTGGCGCAGGTGGATGAGGCGCGTGCCGACCGCGAGCGCCTGCTGGTGCCGACCGTGGTG
CTGGACCCGCCGGACGACCTGGACCTGATGCGCGAGGAGATCTTCGGGCCGATCCTGCCG
GTGCGGGCCTATCCGGATCTGGAGGCGGCGCTGGCCGACGTGTTGTCCCGTGACCGGCCG
CTGGCACTGTATCCCTTCAGCCACGACACGGCGACGGTGGAACGCATCCTCGGTCAGGTG
GTGGCCGGCGGGGTGACGGTGAATGACACGCTGCTGCACTTCGCCGCCGATGGCCTGCCG
TTCGGTGGGGTGGGGGCCAGCGGCATGGGCGCGTACCATGGCCGGGCCGGGTTCGATGCG
ATGAGCAAGCGGCTGCCGGTGCTGTGGCAGTCGCGCTGGGCGGCCAGTGACCGGCTGCGG
CCGCCGTATTCGAAGATTGCGGGGTTGTTGAAGCTGCTGCTTCGGTAGTGCCGGCCGCTG
GCCGGCAACTGCGGGGTCTTGCCCACGGTTCATGGGGTTGCCGGCCAGCGGCCGGCACTA
CCGGTGGGTGCCCACCTGGGGTGGCACGCGTGCCAAGCCCACCCGGGTAGAATGCCCGCA
TGAAGATCGCCTCGTGGAACGTCAATTCGCTCAATGTCCGCCTGCCGCACCTGGAGCAGT
GGCTCAAGGAGTTCGGCCCGGACATCGTCGGTATCCAGGAAACCAAGCTGGAGGACCACA
AGTTCCCCGATTCGGCGCTGATCGCCGCCGGCTACCGCAGCGTGTTCGCCGGCCAGAAGA
CCTACAACGGCGTGGCGCTGCTGTCGCGTGAGTCGGCGCAGGACGTGCAGATCGGCATTC
CCGGCTTCGAGGACGAACAGAAGCGCGTCATTGCCGGTACCTTCGGCGACCTGCGGGTGA
TCAACCTGTACGTGGTCAATGGCCAGGACATCGGCACCGACAAGTACGACTACAAGCTGC
GCTGGCTCGAGGCGGTGCATGCCTGGATCGCCGAAGAACTGCAGCGGCATCCGAAGCTGA
TCGTGATGGGTGACTTCAACATCGCCCCGGACGCGCGCGATGTGCACGACCCGGAGGTGT
GGAACGACAACCACATCCTGACCTCCACCGCCGAGCGCGGCGCGCTCAACAAGCTGCTGC
AGCTGGGTCTGCACGATGGCTTCCGCCTGCACAACGACGAGGCGGGCACCTTCAGCTGGT
GGGATTACCGTGCCGCCGGCTTCCGCCGCAACCTGGGCCTGCGCATCGACCTGACCCTGG
TCTCCGATGCGCTGAAGGGCAGCGCGGTGGCCTCGGGCATCGACCGCGAGCCGCGCACCT
GGGAACGCCCGAGCGACCACGCGCCGGCGTGGGTGCAGATCGGTTGAACGAACAGGGCCC
GACGATTGCCGGGCCCGTTCTGGAACATCCGCCGGCCAGTGGCCGGCACTACCCTCGGAT
CACCGTATGCTCTTGCGGGTGAACAGGTTGACGATCGCCAGCAGGATCACCGCGCCGATC
AGCGAGAACAGGAAGGTGCGGATGGTGATCGCTTCGTTGATGCCGCCGCCGAACAGCCAG
CCGGAAATCAGCGCGCCGACGATGCCGACCACGATGTTGAGGATGATGCCCTGCTGGGCA
TCGCGCTTCATGATGATGCTGGCCAGCCAGCCTACGATGCCGCCGACGATCAGCCAGATG
ATGATGCCCATGATCGAACCTCCGGTGGGGAACTGTGACCAGTTGACGCGCAGGGCTGTG
AACCCGTCGTGCAATTGCGTGATGGGCGCGTGCGGATGAGCCTGCCAGCCACCCTCGACG
GTCCGTGGCGCTTCGGTCCGGTAACGGTCTGGCGGCGTCCGCACGTGCCGGGCCAGCGCG
GTGAACCGCAGGCCCGGCAGGTACTGGCGCAGGCGCTGGGCACCGATCCGCAGACGCTGC
CACTGGTCCGTGACGACAAGGGCCGGCCGGAGCTGAGCGGCCCGTTGGCCCACTACGGGA
CCGGCTGGAGCCACAGCGGTGAGGTGCTGCTGGTGGCGCTGGGCGAAGGCGTGCGGCTGG
GCGTGGACCTGGAACTGCTGCGGCCGCGGCCGCGTCTTCTGGAAATCGTGCGGCGCTTCT
TCCACCCGCAGGAGGTGGCCTGGCTGGAACGCCTGGACGAGGCCGACCGCGAGCACTGGT
TCTTCCGCGTATGGTGCGTCAAGGAGGCCATCCTGAAGGCGCACGGGCAGGGCATCTCGT
TCGGGCTGCACCGCCTGCAGCTGGCGCCGGGGGCCGATGGCGCTCTGCACCTGCGCTGGT
GCGCCCCGGAACTGGGCGAGGCCGCGCGCTGGCACCTGCACGAATGGCAGGCCACCGGCC
AGTTCCGTGCGGCGTTGGCCTGGTATCCGCACTGAAGCGGGGAATCAGCGCGCAAAACCG
GCGATAATGGCGGCATGAGCGAACACCCACTTCCCGCCAGCGTGGTTGCCACGCTGGAAC
AGGGCCTGGCCAGCATGGGCCTGGACGCCGCGCTGGCGCCGCCGCTGCTGCGCTACCTGG
CCCTGCTGCACCGCTGGAACGGCACCTACAACCTCACCGCCATCCGCGACCCGCAGGAGA
TGGTTACCCGCCACCTGCTCGATTCGCTGGCGATGCAGCCGTTCGTGGCTGATGGCAGCC
TGGCCGACCTCGGTACCGGCCCCGGGTTGCCCGGCATCCCGCTTGCGATCGCCTGCCCGG
GCCTGCAGGTCACCCTGGTGGAGAGCAACGGCAAGAAGGCGCGCTTCATGCGCGAGGCCG
TGCGCCAGCTCGGCCTGGGCAACGCCCGCGTGGCCGAATCGCGGGCCGAAGCGCTGGACG
AGGCCGGTCGTTACGACCAGCTGACCGCGCGCGCAATGGATACCCTGGCTGGCATCGTCC
GCGTCGGTGGCCATCTGCTGCGCCCCGGTGGCGTGCTGCTGGCCATGAAGGGCGTCTACC
CGCATGAGGAGATCGCGGAACTGCCGGCTGGCTGGCAGGTGCGTGAGGTGACCCCGCTGA
GCGTGCCCGGCCTGGCCGGCGAACGCCACCTGGTCACCGTTACAGGTCCCTGATTCCCGC
CGCCAGCCCTTTGTGGAACAACGGGTTGGCGATCCACGATTTCCGCAAGGGGCCGGTTGT
ACGCATAATGACCGGTCCCAACCATCCGTCGACGAGGCACACCCGCATGGCCCGCATCAT
CGCCATCGCCAACCAGAAGGGTGGCGTCGGCAAGACCACGACCGCCGTCAACCTGGCCGC
TTCCCTGGCCAACGCACCCAAGCGCGTGCTGTTGGTCGACCTGGACTCGCAGGGCAACGC
GACCATGGGCAGCGGCGTGGACAAGCGTGAGCTGGCGGCCTCCACCTGCGATCTGCTGCT
GGGGGAGAACAGCGCCGCCGATGTGCGCGTGCAGACCGCCGAAGGCTACGACCTGCTGCC
GGGCAACATCGACCTGACCGCCGCCGAGATCCAGCTGATGGGCCAGAGCGAGCGCGAGCA
GCGCCTGAAGCGCGCATTGGCGCCGATCCGCGACGAGTACGACTACATCCTGATCGATTG
CCCGCCGGCGTTGTCGCTGCTGACGCTCAACGCGCTGGCCGCCGCCGATTCGGTGATCGT
GCCGATGCAGTGCGAGTACTACGCACTGGAAGGCCTGAGCGCGCTGGTGGAAACCATCGA
AGCGCTGCGCACCAGCCTGAACCCGGCGCTGGAGATCGAAGGCGTGCTGCGCACCATGTT
CGACGTGCGCAACAACCTGGCCAACGCAGTGTCGGCCGAGCTCACCGAGCACTTCGGCGA
CCGCGTGTTCCGCACCATCGTGCCGCGCAACGTGCGCCTGGCCGAGGCGCCCAGCCATGG
CCAGAGCATCGTCGGCTACGACCGCGCCTCGCGCGGTGGCGTGGCCTACCTGGGCCTGGC
CGGCGAGATCATCCGCCGCAACAACGAACGCAACAAGGCCGCCAAGGCCGTGGAGACCGT
CTGATGACCAGCAGCAAGCCGGCAGCCAAGAAGCGAGGCCTCGGCCGTGGCCTGGACGCG
CTGCTGGGCCCGAAAGGCGCGGTCAGCCAGGTGCAGGCCACCACCGCGGTGATTGAGCCG
CTGCCGGGTGAAGTGCTGCGCAAGTTGCCGGTCGGCCAGCTGCAGCCGGGCAAGTACCAG
CCGCGCCGCGAGATGGACGAGGGCAAGCTCTCCGAGCTGGCCGACTCGATCAAGTCGCAG
GGCGTGATCCAACCGATCCTGGTGCGCCAGCTGCCGGCAGGCAACTACGAAATCGTCGCC
GGTGAGCGCCGCTGGCGCGCATCGCAGCTGGCCGGCCTGGACGAAGTGCCGGTGGTGGTG
CGCGAGCTGGAAGACCGCACCGTCATCGCGATGGCGCTGATCGAGAACATCCAGCGCGAA
GACCTCAACCCGCTGGAAGAAGCCGAGGCGCTGCAGCGCCTGATCAGCGAGTTCACCCTG
ACCCATGCCGAGGCCGCCGAGGCCGTCGGCCGCTCGCGCGCGGCGGTGTCCAACCTGCTG
CGCCTGCTGGAGCTGCCGGTTGCGATCCGCTTGCTGCTGGAAACCCGCCGCCTGGAAATG
GGCCACGCCCGCGCGCTGCTGACCCTGGCTCCCGAGCTGGCTGGCAAGCTGGCGCAGGAA
GCTGCCGATGAAGGCTGGTCGGTGCGCGAGGTCGAGCGCCGTGCGCAGGCCTTCGCGGCC
GGCAAGGTGCCGAGCAACCGCCCGGTGGCGACGCCGAAGGTGCAGCAGGCCGACATCGCC
TCGCTGGAAACCGAACTGTCCGAAGCACTGGGTGCCAAGGTGGCGATCAACCACGGCCGG
GGCGGCAAGGGCAAGCTGATCATCCACTACACCGACCTGGATACCTTGGACGGCGTGCTG
GAAAAGCTGCGTACGCGCCAGGGCTGAGCCCGGCGCAGCGCCAGGGGGTGCGGCCTGTTC
CCGCCGCGTCCTGCAGATGACAGGGAACGCACCGCCGCGCGTGCCGGGGATGCACTGCTC
TCCGGTCCGTGGCCTCATCCAGGGAACAGGACATGAGCAACGAATACGAGGACGTCAGCC
CGGACGGCACCCAGATACTGGTACATCGCCGCGAAAAGGACTTCGTGCCCGCCATCGGCG
AAGAACAGCACATCGAGGCGATCAGCGCCCATCTCGAACGCCATCTGGGCCCGGTGTCCG
GTGTCTTCCACGAGATCATCTCCGATCTGGTGCACATCGACGTGCACGTGGTGCCGGCCA
ATGACCACTGCCCGTACCTGCGCCTGGTCACCTCCGGCATGAGCGACCTGCCGATGACCG
TGCCCGCCGAGGTGGACGCGGACGTGCCGCGCTACATGGAACTGATGGTGACCCTGCCGG
CCGACTGGCCGATCTCCCAGGACGCCTTCGAGGACGAGCGCAATTACTGGCCGGTGCGCC
TGCTGAAGGGCATGGCACGGTTGCCGCACGAGTACGACACCTGGCTGGGCTTCGGCCACA
CCATTCCCAACGGCCATCCCAGCGAGCCCTACGCGCCGGGCGTGGGTTTCGACGGTGCCA
TCGTGCTGTCGCCGGTGACCGCCCCGGAGGACTTCGCCACGCTGGCGCTGGAGGACGGCA
GGACCATCAGCTTCATGAGCCTGGTTCCGCTGTACCCGGAAGAGATGGACCTGAAGCTGA
GGAAGGGCGCCGAGGTGCTGCTCGACCGCTTCGATGCGAAGAACATCCAGGACGTGATCG
AACCCGGCCGCACCAACGTGGCGAAGAAGCGTTTCGGTTTGTTCTGAGACCGGTAACATC
AGGGGCCTGAACTTCGTTTCCAGGCCCCTGTCATGACCATCCTGCTCACCGGCGCTGCCG
GCTTCATCGGTGCCTACACGGCCCGCGCGCTGCTGGAGGCCGGCCAGCCCGTGGTCGGCC
TGGACAACTTCAACGACTACTATGACCCGCAGATCAAGCGCGACCGCGTGGCTGCGCTGT
GCCCGGCGCTGGACCTGCGCACCCTGGACCTGACCGACCAGCAGGGCCTGGCGGCACTGT
TCGACGAGGTGAAGCCGACTGCGGTGATCCACCTGGCCGCGCAGGCCGGCGTGCGCTATT
CGCTGGAAAACCCGCACGCCTACGTCGACAGCAACCTGGTCGGCTTCGTCAACATGCTCG
AACTGTGCCGTCACCGTGGCGTGCAGCACCTGGTGTATGCCTCCAGCAGCTCGGTCTACG
GTGATTCGGCCACGCCGCCGTTCTCCGAGGACCAGCGCGTGGACCAGCCGCGCTCGCTGT
ACGCGGCGACCAAGGCGGCCAACGAGCTGATGGCCTACACCTACGCGCAGCTGTACGGCC
TGCATGCCACCGGCCTGCGCTTCTTCACCGTGTATGGCCCGTGGGGCCGGCCGGACATGG
CACCGCTGCTGTTCTCGCGCGCGGTGCTGGCCGGGCGGCCAATCGACGTGTTCAACGAGG
GCCGCATGCAGCGCGATTTCACACATGTCTCCGACATCGTGTCGGGTATCCTCGGCGCGC
TCGCGCATCCGGCCGATGGTCCGGTACCGCACCGGGTGTTCAACCTCGGCAACCATACGC
CGGTCGAGCTGGAGCGCTTCATCAGCGTGATCGAGCAGGCCGCCGGTCGTCCCGCGCAGA
AGGTCTACAAGCCGATGCAGCCGGGCGACATGGTGCGCACGATGGCCGATACCCGGCGCG
CCCATGACGCATTCGGCTTCGACGCGGTGACCCCGATCGAAGAAGGGTTGCCCCCCGTCG
TGCAGTGGTGCCGCGAGTATTTTGGCGACCGCGCCTGAGGACGGATCCTCACACAGCCGG
ATTCATCTTCGGATAACCTCGGCTTCGGAGAATGCGCGGTCTTTGTCCCCCTTTGGCCGA
GTGCCTTATGAGCCAACCCGAGCTTTCCGTTGTCGTCCCGGTGTTCAACGAACGCGACAA
CGTCGCCCCGCTGGTTGCCGAAATCACCGCTGCACTGCGTGGCCGGCTGCCGTTCGAGAT
CGTCTACATCGATGATCACTCGCGCGATGACACCCTGGCGGTGCTGCAGGGCCTGAAGGC
GACCACACCGGAACTGCGGGTGCTGCACCATGTGAACCAGAGCGGGCAGAGCACCGCCGT
GCGCACCGGTGTCAAGCATGCGCGGGCGCCGTGGATCGCCACCCTGGATGGCGATGGCCA
GAACGATCCGGCCGATATCCCCAAGCTGCTGGCCGCGCGCGATGCCGCCGAGGCGCAGGT
GAAGCTGTTCGCCGGCTGGCGGGTCAACCGCCAGGACAGCGGCAGCAAGCGCTGGGCCAG
CAAGTGGGCCAACGCCATCCGCGCACGCATGCTGCGCGACGATACGCCCGATACCGGCTG
CGGCATCAAGCTGTTCGAGCGCAGCGCGTTCCTCGACCTGCCGTACTTCGACCACATGCA
CCGCTATCTGCCCGCGCTGATGCAGCGTGCCGGCTGGAAGACCACCAGCGTGCCGGTCAA
CCACCGCCACCGTACCGCCGGCGTGTCCAAGTACAACAACCTGGGCCGTGCACTGGTCGG
CATCCGTGACCTGCGCGGCGTGGCGTGGCTGATCACCCGCAGCAAGCGCACCGCAGTGGA
GGAGCGTTGATGGATCTGGAGCTGCACTGGCTCGACCAGCCGCTGACCTGGTTGTACTGG
ACCGGCCTGCATGTGACCGGCTGGAAGCTGATCGGCTATACCGGCGCGCTGATGTTCGGC
GGCCGCTGGCTGGTCCAGTTCATCGCGTCCAAGCGTGCGGGCAAGCCGGTGATCCCGCGC
CTGTTCTGGTACATGAGCGTGGTCGGCAGCCTGATGACGCTGAGCTACTTCCTGTTCTCG
GCCAAGCAGGACTCGGTGGGCGTGCTGCAGAACCTGTTCCCGGCGTTCACCGCGCTGTAC
AGCCTGCAGCTGGACATCAAGCACCGCGGCTGGAAGCGGGACAAGGCCAGCCATTGAGGC
TGCGCCGGGATGCGGTCTGCCGTGGGTAGAGTCGACTGTCAGTCGACTTTCGCGCGGAGC
GCGGGGTTTGCTGCATATGGCGGAAGAGCAGCCGACTGACAGTCGGCTCTACCACGCGCC
TCCGGCGCTGGGCCCCGGCCTGCGGCCGGTTCCCGGTCCTGCCTGCTGTGGGTAGAGTCG
ACTGTCAGTCGACTTTCGCGCGGAGCGCGGGGTTTGCTGCATGTGGCGGAAGAGCAGCCG
ACTGACAGTCGGCTCTACCACGCGCCTCCGGCGCTGGGCCCCGGCCTGCGGCCGGTTCCC
GGTCCTGCCTGCTGTGGGTAGAGTCGACTGTCAGTCGACTTTCGCGCGGAGCGCGGGGTT
TGCTGCATGTGGCGGAAGAGCAGCCGACTGACAGTCGGCTCTACCACGCGCCTCCGGCGC
TGGGCCCCGGCCTGCGGCCGGTTCCCGGTCCTGCCTGCCGTGGGTAGAGTCGACTGTCAG
TCGACTTTCGCGCGGAGCGCGGGGTTTGCTGCATGTGGCGGAACAGCAGCCGACTGACAG
TCGGCTCTACCACGCGCCTTCGGCGCTGGGCCCCGGCCTGCGGCCGGTTCCCGGTCCTGC
CTGCGCTGCAGGCAGGACCTTCGTCCCATGCCGTGGGCCGTGGGCGGTGCCATCATCGGG
GTCTGCCTTCCCGGGAACCTGTGCTCGTGAAAACCCGTCTTGCCGTTGCCCTGCTGATTG
CCCTGTCCGCGCCCGCCGTGGCCCTGGCCGCGCCGCCCGCCGCCGCCGCGCCGGCCAGCG
TCGCTACCGAATCGCCCGCCGATGCCGCCTTCCGCGCGCTGTACGAGAAGGAATGGAAGT
GGCGCCAGCAGGGCGGCGGCGAGGCCAGCGAGGACGAAGACGCGCCGGCCAATGCCACCC
GCATGCCCGATGTCGGCCCGGCCGCGCAGCAGGCGCGCCTGAAGGTGTGGGACGAGACCC
TCGCCGCGCTGAAGAAGATCGACCCGAAGACCCTGTCGCCCGACAACCAGGTCAACTACG
CGATCTACCACGACCAGGTGTTCAACCTGGCCGAAGAGACGCGCCTGCGCGGCTACGAGA
TGCCGTTCAACGCCGACTCCTCGTTCTGGTCCAACCTGTCCTTCATGGCCCGGCGCGAGA
TGAAGACCGTGCAGGACTACCAGAACTACATCGCACGGCTGAACGATGTGCCGCGTTACT
TCGGCCAGCAGACCGAGAACATGCGTGCCGGCCTGAAGCGTGGCTTCAGCGTGCCGCGTG
CCGTGCTCGATGGCCGCGAAGTGTCCATCGCCACCGTCGCCGAGCTGAAGGACCCGACCG
GATCGCCGTTGTACGCGCCGTTCAAGAGGCTGCCCACCACCATCCCGGCCGCCGAGCAGG
CCAGGCTGCAGGCGCAGGCGCGTGAAGCGATCAGCGGCAAGGTGGTGCCGGCGTTCCAGC
AGCTGCGCACCTTCTTCGTCAACGAGTACGTGCCGCAGGCGCGCACCACCCTGGCCGCCG
AAGCGATGCCCGATGGCAAGGCGTACTACAAGCAGCAGATCCACGAATACACCACGCTGG
ACCTGTCGCCGGACGAGATCCATCGCATCGGCCTGGATGAAGTCGCACGCATCCAGAAGG
AAATGAACGACATCATCAAGCAGGTGAAGTTCAAGGGCAGCTTCGCCGAGTTCCTGACCT
TCCTGCGTACCGATCCGCAGTTCTATGCCAGGACGCCGGAAGAGCTGCTGTCGCGTGCCG
CGTGGATTTCCAAGCGGGCGGACGGCCAGCTGGGCAAGTACATGACGTTGCCGCGCGCGC
GCTTCACCATCGTGCCGGTGCCGCCGGATATCGCGCCGTTCTGGACCGCCGGCCGTGGTG
GCATGGGCACCTACTGGCTCAATACCTACAACCTGCCGTCGCGCCCGCTGTACAACCTGC
CGGCACTGACGCTGCATGAGTCCGATCCGGGCCACGCGCTGCAGGGCGCGATCGCCGCCG
AACAGAAGAACCTGCCCGAGTTCCGCCGCAACGCCTACATCTCCGCCTATGGCGAAGGCT
GGGCGCTGTACTGCGAGAAGCTGGGCGTGGAAATGGGCATCTACGAAACCCCGTACGAGG
ATTTCGGCCGCCTGACCTATGAGATGTGGCGCGCCGCGCGCCTGGTGATCGACACCGGCG
TGCACAGCAAGGGCTGGACCCGCGAGCAGGCGCTGGCCTACCTGCGTGACCACACCGCGC
TGAGCGAGCATGAAGTGACCACCGAAGTGGACCGCTACATCTCCTGGCCGGGCCAGGCAC
TGAGCTACAAGCTGGGCGAGATCGCCATCGTGCGCCTGCGCGCGCAGGCCGAGAAGGAAC
TGGGCGACAAGTTCGACATCAAGGGCTTCCACGACACCCTGCTCAAGCAGGGCTCGGTGC
CGCTGCCGGTGCTGGAACAGCAGATCCAGGCCTACATCGCCGAGCGCAAGAAGGCCTGAC
CGCTACCGGGTAGTGCCGGCCGCTGGCCGGCAACCTGCACGCACCGCGATCGTTCGACAT
TGCCGGCCAGCGACCGGCACTACCTCGGACCGGAAAACGGGGTCGGATCACAGGATCCGA
CCCCGTGGTCTTTCACCCCACCGCCCGCGGCTTGGCTACCCGCGCCGCGAAGGTCGGCAG
CACCAGCAGGGTCAGCACGGTGGCGGTGATCAGGCCACCGATCACCACCGTCGCCAGCGG
CTTCTGCACTTCCGCACCGGAACCGCTGGCAATCGCCATCGGAATGAAGCCGACGATCGC
CACCAGCGCGGTGGTCAGCACCGCGCGGATGCGGCTGGAGGCACCGTTGATCGCTGCCTG
CAGCGGCAGGTCACCGGCATCCAGGCGTTCGCGGATCGCCTGCATCAGCACCAGGCCGTT
CAACGTGGCCACGCCGGAGACGGCGATGAAGCCGACCGCCGCCGATACCGAGAACGGCAT
GCCCCGCAGCAGCAGCGCGAGGATGCCGCCGACCAGCGCCAACGGCACGCAGCTGAACAC
CAGAATGGCTTCCTTGCCGCTGCGCAGGGCCATGAACAGCAGGCTGCCGATCAGCAGGAA
TACCACCGGTACCACCGTCGCCAGCCGCTTTTCCGCGCGCTGCAGGTTCTCGAACTGGCC
ACCCCAGGTCAGGTAGGCACCCGGCGGCAGTGCCACGTCGGCCACCGCTGACTGCGCCTC
GCCGACGAAGCCACCCAGATCGCGACCGCGCACGTTGGCCTGCACCACCACGCGGCGGCT
GCCGTTGTTGCGGCTGATCTGGTTCGGTCCTTCGCTGACCGTGATGCGCGCCACCGACGA
CAGCGGAATCACCAGCCCCGAAGGCGTGGCGATCGGCAGCGAGGCCAGCTGGTCCGGATC
GTTGCGCGAGGCATCGTCCAGGCGCACCACTACGTTGAAGCGGCGATCACCTTCGAAGAT
CTTGCCGGCCGCGGTACCACCGATGCCGGTGGACAACGCATCACTCACGTCTGCGGCGGT
CAGCCCGTACTGCGCCGCCGCCACGTGGTCGATCGCCACGTTGAGCGTCGGCAGGCCGGA
GATCTGTTCCACCCGCACGTCGGCCGCGCCGTTCACCGCACGCAGCTTCAGCGCCACCTG
GTCGGCCACCTTCTGCAGCTGGCTGAAGTCATCGCCGAAGATCATCACTGCCAGGTCGGT
ACGCACGCCGGAAATCAGCTCGTTGAAGCGCAGTTCGATCGGCTGGCTGAACTCGAAGCT
GTTGCCCAGCTGCTGCCCGGCCAGCTTTTCAAAGCGCGCCACCAATGCCTCCTTGTCCAG
CTTCGGATCGGGCCAGTCCTTGCGCGGCTTCAGCACGATCACGCTGTCGGAGATGTTGGT
CGGCATCGGGTCGATGGCCGCCTCGGCGGTACCGGTACGCGAGAAGACGGTTTCCACTTC
CGGCTGCTTGGCAATTGCTTTTTCCAAAGCCAGCTGCATCGCCAGCGACTGCTCCAGCGA
GGTCGACGGCACGCGCAGGGCCTGCATCGCCACGTTGCCTTCGTCCAGGGTCGGCATGAA
CTCGCGGCCCAGCAGCGAGAACGAACCGATGCCCACCACCACCATCATCACCGCGCCGGC
AAGCACCGTGCGCGGATGCGCCACGGCCTTGCGCACCATCGGCTCGATGCGCGCACGCAG
CACGCGGATCAGCTTCGTCTCGTGCTCGCCATCTTCGGCATGCGCATCGCCGTCCTTCAC
CTTCGGCTCGCGCACCAGCAGCGCGGCCATCGCCGGCACGAAGGTGAAGGAGAAGATGAA
GGCACCGACCAGGGCCAGCATGAAGGTCGCCGCCATCGGGTGGAACGTCTTGCCCTCCAC
CCCTTCCAGCGTGAGGATCGGCGCGAACACCAGCAGGATGATCAGCTGGCCGAAGGCCGC
AGGGCGCGCCATCTTCATCGCCGAATCGGCGGCCACGCGCAGCCGCTCCATCGCGGTCAA
TGCACGGCCCAGTTCGGCGCGGCGCTGGCCCAGCATCAGCAGCGTGGACTCGACCACGAT
CACCGCACCGTCCACCAGGATGCCGAAGTCCAGCGCACCCAGGCTCATCAGGTTGCCGCT
GATGCCGAAGCGGTTCATGCCGATCACTGCGAACAGGAACGACAGTGGAATCACCAGCGC
GGTGATCGTTGCTGCACGCAGGTTGCCCAGCAGCAGGAACAGCACCACCACCACCAGCAG
CGCGCCCTCGGTGAGGTTCCTGGCCACGGTCTTGATGGTGGAATTGACCAGCACGCTGCG
GTCCAGCACCGGCGCGGCCACGATGTCGGCCGGCAGCGATTTGTTCACCTGTTCCAGGCG
CGCCGCAGCGGCCTGCGCCACGGTGCGGCTGTTGCCGCCGGCAATCATCAGCGCGGTACC
CAGCACGGCTTCATGGCCGTTGCGGCTGGCCGCACCCAGGCGCGGCGCGCGGCTCAGCTC
GACCTCGGCCACATCGGCCACGCGCACCACCACGCCATTGCGGGTCGCCACCGGGGCCTG
TGCCAGATCCTCGGTGGTCAGCGCCAGGCCATCGGCACGCACCACCAGTCCTTCGCCGGC
GCGCTGCACGAAACCGGCACCGGCCTGCACGTTGGAACGCTGCAGGGCGGTGACCAGATC
GGCCAGGCCGAGGCCGTGCGCGGCCAGCCGGGCGCTGTCCGGATGCACGCCATATTCCTT
GACGTAGCCACCGACCGTATCGACGCCGGCCAGCCCCGGGCTGGAACGCATCTGCGGCGC
GATGATCCAGTCCTGCACGGTGCGCAGGTAGGTGGCACGTTCTTCCGGTGTACGCAGCAG
ATTGCCTTCCGGCGTGCGGTAGACCTCGCCGGCCTGCCAGCCGGCTTCACCGGGCTTGGC
CAGCCTGGCCGGATCGAACGCGGTGAAGTCCACCGTCCACATCAGCACCTCGCCGAGGCC
GGTGGTGACCGGCGACAGCATTGGCGACGCACCATCGGGCAGGTCTTCCGATGCCTCGCG
CATGCGTTCGGCCACCTGCTGGCGCGCGAAGTAGATGTCGGTCGCATCGGTGAAGATCGC
GGTGACCTGCGAGAAGCCATTGCGCGACAGTGAACGCGTGGTGGTCAGGCCGGGGATGCC
GGCCAGCGCGGTTTCCAGCGGGTAGGTCACCTGCCGCTCGATCTGCTCCGGGGTCAGCGC
CGGTGCCACCGTGTTGATCTGCACTTGGCGGTTGGTGATGTCCGGCACCGCGTCGATCGG
CAGCTTGCCCAGCTGGAACAGGCCCACCGCAGCAATCAGCGCCGCCAGGAACACCACCAG
CCAGCGGTGGCGCACCGCTGTTTCAATGATCAGCTTGAACATGGTCGCCTCCTCAGTGGC
CGTGCTCGGCTTCGCCCTTGGCCAGTTCGGCCTTGAGCAGGAAGGCGTTGGCACCGACGA
TGCGCTCGCTGCCGGTCAGCCCACCGAGGATCTCGATGCGGTCGCCGGCGCGACGCCCAG
CCAGGACCGGCTGCGCCTTGAAGCCACCTTCGACGGCGACGAACACCGCGCTGCTGCCAT
CGACGTTCTGCACTGCATCGGCCGGGACGCTGAGCGAGCCGTCCTGGCCTTCGGTGACCA
CTACGGCCGATACCGGCGAACCGGCCGGCGGCAGCGACGCATCCACCGGCGTGGCACGGA
TGACCGCGACGCCGCCCTGCTGGCGCACATCGGCGGCCGAACCGGTGACGGTGGCGGTGA
AGCTGCCACCCGGCACGCTGACTTCCAGCTTCATACCGGGCGTGACCTGCGCGGCCAGCG
CCGGCGGTGCGGTGAACACCAGCTCGTTCATCGTCGGGTCGGCGACATCGGCGACTGCAC
TGCCGGCGGCGACCACGCCGCCCGGGGTGACCTGCACGTTGCCGACGATGCCGGCCACCG
GGCTGGTGATGCGCACGCGACCGCTGGCATCGGGCGCACCGTTGGCGGCGGCCTGGGCCT
GCGCGGCAGCAGCCTGGGCCTGTGCCGCCAGCGAACGTGCACGCGAGGCTTCCATCTCCT
GGCGGGCGACCACGCCCTGGTCGACCAGCGCCTTGTCGCGGCCATAGGCCAGCCGCGCGG
CTTCGGCTTCGGCCGCTGCGGCCAGCGCATTGGCGCGGAACACCGCCGCTTCGCTGCTGA
CCACGATCGCCAGCGCCTGGTTCTGCTTCACCGCGGTGCCCGGCGCGACCAGCACGCGCT
CGACGCGGCCGGTCAACGTGGAGGCCACCGACGCGCGTGCGCCGACCGACGGTTCGACCC
GGCCGGACAGGCGCGTGGAACCACCGCCACCGCGACCGATCGCGACCACTTCAATACCGG
AGGCCTTGATCTGCTCCGGGGTCAGCTGCACCACGCCTTCGTCGGCGTCAGCAGGCGCCT
TCGCGGTTTCTGCCTTGGCTTCCTTGCTGCCGGCGGCATGGCCGTGGCCATCGTCGGTGC
CGGCCTTGGCCGCAGCGGGGTTTTCATTGGCAGGCGTCTGCGCGTTGCCGGCGCAGCCAG
CCAGCAGGACGGTCAGCAGCACGCCGCCGATCAGCGGGAAAGTACGGGAGAGAGTCATGG
AGCCTCCACAAAGGGTGCGCGCCCTTCCAGGCGGGCAAGATCGATTTCCGCGGCGACGCG
CGACAGGCGCGCATCCACGGCGGTGCCGCGGGCGGCGATGAGGGCGCTGCGCGTGCTGCG
CAGTTCCAGCTGCGAGATGCGTCCGGCGTCGAAGCCAATGCGGGCCAGGCGATATGCCTC
TTCGGCGGCGACCACGCTTTCATCGGCGGCGCGGGTACGGCTACTGGCGGCCTTCAGCCC
GGCCACGGCGGACAGGCGCTCGGCCTCGCTGTCGCGGCGCTGCTGGTCCAGACGCGCTTC
GGCCGCGCGCTGGTCGGCATTGGCGGCGCGGATGCCACCGCGGTTGCGGTCGAACAGCGG
GATGCTGAGGCTGACCCCGAGGTTGTAGGCACGCTCGCCGCCTTCGCGGAAGCGGGTCTG
CGCGGCGGTGACACTGAGGTCGGGCAGGGCGCGCTTGCGCTCCACCTCGACCAGCTTGCC
CGCCGCATCGGCTTCGGCTTCGGCGATGCGCACCGCCAGTGCCACGTCGGTGGCACCGCG
CGGCAGCGGCGGCGCACGGTCGAGCAGGCTGTCGTCGATCGACTGCACCGGTGCATCCAG
CAGTGCAGCACCGGCCAGGCGGGCCAGCGCGGCATCGCGGAACGCCTGCGCTTCATCCAG
CGCGGCGCTGGCGTTGGCCACCTCGCTCTGCGCCTGCACCGCGCGCAGCTGCGGCTCGCG
GCCCTGCTTGACCATCGCGTTGACGGCGTTGGCGTCAGCGCGGGTGAGGGTCAGTGCTTC
TTCGGCCAGGGTGTAGCGGCGCAGTGCACTTTCCGCCTGTGCGTAGACCACCGCCAGCTG
GCTGGCCACGTCGCTGCGGCTTTGGGCACCACGCAGGTTGGCGGCCTGTGCTTCGGCCCG
GGCCGCACGGACGCGCGCGCCACGCTGGCCCCAGACCTCCAGCGGCTGGGACAAAGTGAG
CACGGTATCGGCCTTGCCCATGCCGCCATAGGAGCCGGTGCCCCAGGCGTTTTCGGCGGA
ATAGGAGAGGGAAGGATTGGGCAACGCACGCGCCTGGTCGGCGCGCGCATCGGCGGCCTC
GGCCAGTGCCGTACCCACGCGGGTACCCGGCAGCTGGTCCAGGCGTTCAAGCAGGGTGTC
GTAGGAAGGGGCGGCTTGCGCCGACGCCTGCATTGCCGGGGCCAGGCCCAGCAACACGGC
GACGAACAGCCCGGCCGCGCGCGGCGACCGAGGTGTCAGGATCGACATAGGGGGATTCCG
GTTGTGAGTGAAACGGGAGCCCGCAATCGCGGGACGCGCTCAACTCACGCCCGGGGGGGA
CGCGTCAATTCATCCTGGGCGACCGCATAGGTCGCCGCGTCGCCGGCATTCATCCAGCGC
GCCGGCAGTGGCGCACCGAAGGCGGCGAGGGTACTGGCCGGCAGGCTCAGGTTGGAGTGG
TGGCAGTGGTTGTGGCCACAGGCACCAACATGCTTGCCGTCGGTATCGCCATCGGCATCC
GGTGCGGACTCCACGTGCACCGTGCTGGCGTGCGGTTCCACCGTGCAGGCCAGCGCGTCG
GCCACCGGCACGACCACGAATGCCGCCATCAGCAGCATCAGCAGGTACGAGCGAAGGTGG
CGGGAGATCCGGCGCATGGAAGGGAGGCTAGCAAGCGGTTTTCGCCGGATACAATATCAA
TGGCCGCTTCGGGAATACGTCGGAATCTCCCGTTCAGGTGGACGGCCTGGGGGCATCCTG
CCCTGGTGGGTGCGGACTTCCTGCCTTGGTGGGTGTCGACCTTGGTCGACACGCTTTTCG
ACCCCACCGCGTTGCCGGCCAGCGGCCGGCACTACCCGTATCACGGCAGCTTCGCGATCA
CCTTGATCTCGAACTGGAACCCGTACAGCCAGGTCACGCCGATGCCGGTCAGGGTCGGGT
GCGGCGCCTCGCCCCAGTACTCGGGCACGATCGCCCAGGCCTTCTCGAAGTTCTCTTCCG
GATCGACCAGAAATACAGTCACATCGATCACGTCATCGAACGTGCAGCCGGCAGCGGCCA
GCACCGCATTGAGATTCTCGAACGCGCGGCGCACTTGGGTTTCGAAATCCGGCTCGGGCG
AGCCGTCCTCGCGGCTGCCGACCTGGCCGGAGACGAACAGGAAGCCATTGGATCGGATCG
CCGGCGAGTAGCGGTTGCGCTCGTACAGGGCCTGGCGGCCGGCGGGGAAAACGACATCAC
GCTGTGACATGGGGAAGATCCCGTGGGAGAGAACGCCATCCTCCGCGCCAGTGCTGTCTG
GATAAACCGCGATGATCGGCCTAGATTGATTGCCAATTCCAAACAATCATGGGCCGCCAT
GGACCGTTTCGAGGCGATGCGGGCGTTTGCACGGGTTGTGGAAACCGGCAGCTTCACCCG
CGCAGCGCACACGCTGCAGATCAGCCGAACCACGGTCACCCAGCTGGTGCAGCAGCTGGA
GGCACACCTGCGGCTGCGCCTGCTCAACCGCACCACGCGCCGGGTCAGCGTCACCGCCGA
CGGCGCGGCCTACTACCCGCGCATCGCCCGCCTGCTGGCCGAGCTGGAAGAGGTGGAGGG
CGGGCTGGACGACGCGGCCACCCAGCTACGCGGGCGGCTGCGCGTGGATGTGCCCGGGCC
GTACGCGCGGTTGCGGCTGGTGCCGGCGTTGCCGGATTTCCAGGCGCGCTACCCGGAGAT
CCAGCTGGACATCGGCGTCAGCGACCGTGAGGTCGACGTCATCGCAGACAACGTCGATTG
CGTGATCCGGGGTGGCACCCCGGCCGACCCGGCACTGGTGGCGCGACCGCTCGGCGCGCT
GCCGATCGGTTTCCACGCCGGTACGGGCTATGTGCAGCGCTTCGGCCTGCCGACCGACCC
GCGCGCGCTGGAAGGACCCGACCACCACATGGTCGGCTTCCTCAGCCCGCGCAGTGGCCG
GGCGCGGGTGTTCAGCGCACAGCGCGGCGATGAGCGCGTTGAGGTGCAGGGCCGCTATAC
GGTCGGCTTCGATGATGGAAACGCCTATCTGGCCGCTGCGTTGGCGGGGTTGGGCGTGGT
GGCGCTGCCCAGCTACATGGCCGAACCGCACGTGGCGCGCGGCGAGCTGCTGCCGGTGTT
GCAGGACTGGCAGCTGCCGCCGATGCCGATGCATGTGATGTTCCCGCCGAACCGGCACAT
GAGCCAGCGGCTGCGGGTGTTCATCGATTGGGTGGTGGAAGCGTTGGGGTGAGTGCATCG
GTCGCGTGCGAAAATCGGCGTGCACGTACTGGAGAACGCACACCTTGATGAGCCGCATCG
TTGCACTGGATACCGAAACCACCGGCATCTCCCACCGCCTGGGGCACCGGGTGATCGAAA
TCGGTGCCGTCGAACTGATCGATGGCCAGCTCACCGGCCGCCAGTTCCACACCTACCTGC
AGCCGCAGCGCAAGGTGGATTGGGGCGCACAGCGCGTGCACGGCATCAGCGATGCGATGC
TGGTGGGCAAGCCGCTGTTCTCCAGCAAGGCGGCCGAACTGCTGGAGTTCCTGCGCGGCA
GCGAGATGGTCGCGCACAACGCTACCTTCGATGTGGGCTTCCTGGACAACGAGCTGCGCC
TGTCCGGCATCCCCGGCACGCTGGCCCAGCACTGCCGCATCACCTGCAGCCTGAAGCTTG
CGCGGGGACGCTGGCCGGGTCAGGGCAACAAGCTGGATGATGTGCTGCAGCGCCTGCGCA
TTCCCAGCCAGCGCGGCCTGCATGGCGCGTTGAAGGATGCGCACCTGCTGGCGCAGGTGA
TTCCGCACCTGCGCTGAGGCCTGGCCGCTGTCACACCGGCCGCAACCATCGCTCGATCAT
TGCAACGCCACAGGCCACCCCGTCCTCATGGCGCATCGCCACGCCCAGGGCCGCCGCGCG
TGCGCGTGTTGCGTCGGTTTCAACGAAGGTGATGGCTGCCGCCAGCGTTGCTGCGTCCAG
CCGCTTCGGTGACAACGGTGCCGGTGCCACGCCCAACCGATACAGACGATCAGCCCAGAA
GAACTGATCGGCGGCGAACGGCATCACCAGCGAGGGAATGCCGGCGCGGCAGGCCGAATG
CGTGGTGCCGCTGCCACCGTGGTGGATGGCGAATGCGCAACGCGGGAACAGCGCTTCGTG
TGGAGTCGGCCCCAGTACGAAGACCGAATCGGGCAAGCGCATCGCAGGCAGTCCCACCCA
GCCAGGAAACAGCAGCACCCGGCGTGGCGCCAGCGCCTGCAGCAGGGCCGGCAACACGCG
CTCGCGATCAAAGCCGGTCATGCTGCCGAAGCCCAGATACACCGGCGGCGGACTGGCATC
GAGGAAGGCCTGCAGATCGGCCGGGGGTATCCAGGGCGCATCGGGAAGGCGCCATTGGCC
ACAGACGATGTGGTCGGCCGGCCAATCCGCCGGTGGCGGCAGCAGCTGCGGCGAGATGCC
ATAGAGCATCGGCAGGCCGGGCCACAGCGAGCGGCGCGGCGATTGCCCCAGCTGCTTGCG
GGCTGCGTTGATCGGCCGACGGAACTGGCGCCAGATCAGGCCGTTGACCAGCCCATAGCT
GGCGCGGTTCAACCAGCCCGGCGAGCGTCCCGGTGGCAGGAACGGAGAGCGGAAGGCCCG
CGTCGGGGTCAGCGGGATCATGCCGGTGCCGATGACCGGCATTCCGCGGCGTTCGCCCAC
GCTCATGCCGACAAAGGCCGCCAGGCCACCGGTCAGAATCGCATCGCAGCCTTCGGCAGC
GGCATCGGCCTGGCGCATCCAGCCGCTGACATGCTGCAGCGCCATCCGTGCCAGCCCGCT
ACTGGCGGCGGCAACACCGTTGCCACGCGAGACCAGCGCGACCACTTCGTCATGGATGTC
ACCTTCAAGAGCCGCATGGGGCACATCCAGTGCCTGCGCGCTGCCCAGGGTGCCGCCATC
GGCAAGCAGTGTCACCTCGTGGCCTGCGCCGATCAGGCCATGGCAGAGCATGGCCAGGGG
ACGCGTATCGCCTTCGGTTCCGTAGGTCAGGGCCAGCAGCCGCATGGAAAGCTCCGCAGT
GAACCGGAGCAGTATGCCGGTTGGCGGGCTCCCGGCCCTGCCGGTTCAGCCGCAGCCTGT
GGGTAACTTGCGCAAGTGCTTGAACCCGTGCATAATGCGCGGCTCGCTGTGTCCGGTTTT
CTACCGGGCGGCGCCCCCGGGAGCACGTCCCCGGCCGCCCAACGCCAGCGTAACCCTTTG
ATTCTCTTGACGTGTGGTGGGCAACCATCGAGGCCGCCGTCTCCCGGGCTACGGGCTGAC
AACTACTACTATCGAGGTGCGCAATGTCCCGCGTATGCCAGGTTTCCGGCAAGCGAGTGC
AGACGGGTAACAACGTCTCGCACGCCAACAACAAGACCCGTCGTCGTTTCCTGCCGAATC
TGCACGAGCGCCGTTTCTGGGTGGCCAGCGAGAACCGCTGGGTCAAGCTTCGTGTTTCCG
CGCATGCACTGCGCACCATCGACAAGAACGGCATTGATTCCGTTCTGGCTGAGCTGCGTG
CGCGCGGCGAAAAGGTCTGAGGAGTAAAGCATCATGGCAGGCAAGCGCGATAAGGTCCGT
ATGATTTCCTCGGCCGGTACCGGCCACTTCTACACGACCGACAAGAACAAGAAGAACACC
CCGGGGAAGATGGAATTCCTGAAGTACGATCCGGTCGTGCGCAAGCACGTCTTGTACAAG
GAAGGCAAGATCAAGTAATCCGCAAGGATTGCTGGTCCCCGCGAAGAAACCCGCCCTTGT
GGCGGGTTTCTTCATGTCTGGCATCCAGGTGGTGGGTGCCGACCGTTGGTCGGCACGCTG
TTCCCACACCCGGTGGCTGCCAACCTTGGCCGACACGCTGTCCCCGTGCCCGGTAGGTGT
CGACCTTGGTCGACACGCGGTCCCCGCCCCCGGTAGGTGCCAACCTTGGTTGGCACGCTG
CTTCAACGCAGTCGAGCGCGGCTCGACTCTACAAAGGCCGGTGGGCAGAATGGCCCATCA
CCTCCCGACGGGCGACACGATGCTGTTCGAGTGGTTGCTGGGTTCCTACCTGCTGCTGAT
CGACTGGCTGATCCGGCTGGTCGCGCTGTGCTGGATTCCCACCCGCACCACGCCCGGCGC
GGCGCGCAGCTGGCTGCTGCTGGTCGGCTTCGTACCGCTGCTGGGCCTGCCGCTGTACCT
GCTGTTCGGCCACCCGTGGCTGTCGCGCGAGCGCATCCGCCGCCAAGCCGAGGCCTCGCA
GGTGATCCGTGAGGAGCAGGCGCTGCAGCATCGCCTGCGCTGGACCCCACAGCCCGACAC
CGCCAGCGCCGAGATCGTGCCGCTGGTGCAGCGCCAGGGCGATTTCATGCCGGTGCACGG
CAACGCCGTCGATCTGCTGACCGACTACGACGAGTCGCTGCACACGCTGATCGCCGACAT
CGACCAGGCCGAAGACCGCGTGCACCTGCTGTACTACCTGATGTTCGATGACGCGGTCGG
CGAGGCCATTGTCGAGGCCTTGCAGCGTGCCGCCGCGCGTGGCGTGCAGTGCCGCGTGCT
GCTCGATGCGGTGGGCGCCAAGCGTGGCCTGCGCGCCTATCGCAAGCGCCTGCAGGCGCG
CGACATCGAAGTGCGCGCGATGCTGCCCGGTGGCCTGCGCTGGCGCCGCAGCGGGCGCAT
GGACCTGCGCAACCACCGCAAGATCGCGGTGATCGACAACGAAGTGGCCTATGTCGGTTC
GCAGAATCTGGCGGGCCCGCAGTTCGTGCCGGGCCACCCGAACCGCGAGCTGGTGGCGCG
CGTGCGCGGCCCGGCGGTGGCGCATCTGGAAGCCGTATTCGCCAGCGACTGGTACATGGA
GACCGGCCAGCGCCTGGATGTGATCACCGATGTGCCCGAATGCGGCGACGACATCGCCAC
CCAGCTGCTGCCCAGCGGCCCGGCCTACCCGTACAGCAACGCGCGCGACGCGGTAGCCGC
GCTGATCCACCTCGCACGGCGCCGGCTGGTGATGGTCACCCCGTACTTCGTGCCTGACGA
AGCCACGCTGAGTGCGCTGCGTATCGCCGCATTGTCCGGCGTGCAGGTGCAGCTGATCCT
GTCGGCCAGCAACAACCAGCGGCTGACGTCGTGGGCGCAGGAGGCCTACTACGATGAACT
GCTGCGCTGTGGCGTGCGCATCGCGCTGTACGAGCCGCAGTTCCTGCACGCCAAGCACAT
GAGCGTGGATGAGGACATCGCCGTGCTCGGCTCCATCAACATGGATATCCGCTCGTTCGC
GCTGAATGCCGAGATCGGCCTGATCTGCTACGACCGCGCGCTGGTCCAGCAGCTGTGCGC
GATCGAGGACGGCTACCTGCGCGAGTCGCGGCAGCTGGACCTGCAGCAGTGGCGCAGCCG
TCCCACGTGGCGGCGCAGCCGCGAAGGTATTGCACGGCTGGCCGATGCGTTGATGTGAAG
CAATGCCGGCCGCCCATTCCGGCAATCCGGCCCGTCATCGCCGATGGCCTACAATCGGCA
CATGACTGATTCACCGCGTAATGGCGAACTGGACCTGGCAATCATCGGTGGTGGTGCGGC
CGGGGTGCTGGTGGCGATCCAGGTGTTGCGCCAGGCCAAGGCGCCGCTGGCGCTGGCCAT
CTTCGAACCCGCCTCGCAGCTGGCGCAGGGCATCGCCTATGCCACGCCATGGCCGGAGCA
TCTGCTGAACGTGCCGGCGGCGAAGATGAGTGCGTTTGCCGACCAGCCCGGCGATTTCCT
CGACTACCTGATGGCCGCCAATGCCTACCCGGGCGAGGCGCGCGAGGTGCTGGGCGAGCG
CTATGTGTGCCGCCACTACTTTGCTGCCTACCTGCAGCAGCGCCTGCAGGAGGCCGCTGC
GACCAGCCCGGCACAGCTGCAGGTGATCGCGCAGCCGGTGCTGGGCCTGCAGCCGGATGA
CCATGGCTACCAGCTGACACTCGGCGATGGCAGCACGCTGCACGCCGCGCAGGCGGTGCT
GGCCACCGGCAACAGCATGCGGCCGCTGCCGGTGGCCGGTGCCGAGGCACTGCCCGCCGA
TGACGTGATCGAGGCCTGGGACTACGACGGCGTACGCACCCTGGCCGGCGAGCAGGCCGT
GGCCATCGTAGGCTCCGGCCTGAGCATGGCCGACACCGTGTTGGCATTGGTCGCCGCCGG
CCACACCGGCCCGCTGCATGTGATCTCGCGCCACGGCCTGCTGCCGTTGCCGCATGCGCA
TGGTGGCCTGCCCAGGTTCGACCCGGCCACGCTGCTGCCGATGAACCTGCGCCAGCGCCT
GCGCGCGTTGCGTGGGTTCGCACGCCAGGCACAGGCCGACGGCCTGCCGTGGCAGGGCGT
GATGGACCGCATCCGTCCGCACGGGCAGGCGCTGTGGTGCAGCCTCGACGCGGCCGACCA
GCGCCGCTTCCTGCGCCATGTGGTGCGCTACTGGGACGTGCATCGCCACCGCATCGCCGA
AGAGGTCGACGCACAGCTGCAGGCGCTGATCGAAAGCGGCCAACTGCGTGTTCACCGGTC
CCGCCTGCAACGCGTCGGCCGCGAAGGCGATGCCCTGCGGCTGTCGGGTCGCGATGCCAC
CGGCAATGAACAGCAGTGGACGATCGGCGGCGTGATCAACGCCACCGGTGTGGAAACCCG
CGCCAGTGCGCTGCGCAATCCGTTGCTGCAGCAGCTGCAGGCCGATGGTCTGGCGCGCCC
CGGCCCGCATGGGCTGGGCCTGGACAGCACGGTGCCGGGCGACCGCCTGTGTGCTGCCGG
GGGCCAGCCGCAGGCACGGCTGGGCGTGCTCGGCAGCCTGCGCATCGGCAGCCTGTGGGA
AAGCCTGGCGGTGCCTGAACTGCGTCAGCAGGCGCAGGCACTGGCCACCCAGGTGGTCGC
AGGAGCCGCGACGGCGATGCCGTAAAATGGGGGCATGGATGTCTCCCACCTGCTTGATGG
CCTGAACCCGGCCCAGCGCGAAGCCGTCTCCGCTCCCCCCGGCCACCACCTGGTGCTGGC
CGGTGCCGGTTCCGGCAAGACCCGCGTACTCACCCACCGCATCGCCTGGCTGCATGAAGT
CGAAGGCGTGCCGACCCACGGCATTTTCGCGGTGACCTTCACCAACAAGGCGGCCGGTGA
AATGCGCCACCGCATCGACGCGCAGCTGCCCAATGGCAGCCGCGGCATGTGGATCGGCAC
CTTCCACGGCCTGGCCAACCGCCTGCTGCGCCTGCACTGGCAGGACGCCAAGCTGCCCGA
AGGCTTCCAGGTGATGGATTCAGATGATCAGCTGCGGCTGGTCAAGCGCGTGGTGCAGGC
GCTGGAACTGGACGACGGCAAGTACCCGGCCAAGCAGATCGCCTGGTGGATCAACGAACA
GAAGGATGAGGGTCGCCGCCCGCAGCACATCCAGCCCGAGCCGCATGATGCGTGGCTGGA
AACCATGCGCCAGGCCTACATCGAGTACCAGGCGCGCTGCGACCGCGCCGGCCTGGTCGA
CTTTGCCGAGCTGCTGCTGCGCGCGCACGAACTGCTGCGCGACAACCCGGCGCTGCTGGC
GCACTACCGCGCCCGCTTCCGCGAGATCCTGGTGGACGAGTTCCAGGACACCAATGCCAT
CCAGTACGCCTTCGTGCGCGTGCTGGCCGGCGATTCCGGCCACGTGTTCGTGGTCGGCGA
CGATGATCAGGCCATCTACGGCTGGCGCGGTGCCAAGGTCGAGAACGTGCAGGGCTTCCT
GCGTGATTTCCCAGGTGCGCAGACCATCCGCCTGGAACAGAACTATCGCTCCACTGCCAA
CATCCTCGGCGCTGCCAATGCGGTGATCGCGCACAACCCGGATCGCATCGGCAAGCAGCT
GTGGACCGACAGTGGCGACGGAGAACCGATTGACCTGTACGCGGCGTACAACGAGATGGA
CGAGGCGCGCTACATCGTCGAGCGTGCCCGCCAGTGGGTGCGCGACGGTGGCAGCTACAC
CGAAGTGGCCGTGCTCTACCGCAGCAACGCGCAGTCGCGCGCGCTGGAAGAGGCGCTGCT
GAGCGAACAGGTGCCCTATCGCGTGTACGGCGGCATGCGCTTCTTCGAACGTGCCGAAAT
CAAGGACGCGCTGGCTTACCTGCGCCTGCTGTCCAACCGCAACGATGACGCCGCCTTCGA
GCGCGCGGTCAACACGCCTACCCGGGGCATCGGCGACCGCACGCTGGACGAAGTGCGCCG
CGAGGCGCGCGCGCAGGGCATCTCGCTGTGGGAAGCAACGATGCTGGTCACCCAGGGCAA
CGCGCTGGCCGCACGCGCGCGCAATGCACTGGCCGGCTTCCTGGGGCTGGTCAACGAGCT
GCAGGCGCAGACCGTGCACATGACCCTGGCCGAGCGCGTGGACCACGTGTTGGCCCGCTC
GCAGCTGCGCGAGCACTGGAGCAAGGAAAGCCGCAATTCGCTGGATTCGGAATCGCGCAC
CGACAACCTCGACGAACTGGTCTCGGTCGCTTCGCGCTTCGTGCGCCGCGCCGACGACAT
CGAGGAAGTGGGCGAGGACATGGACGAGCTGGTCGCGTTCTTGGCCTACGCCGCGCTGGA
GGCCGGTGAAGGCCAGGCGCAGGCCGGCGAGGACGGCGTGCAGCTGATGACCCTGCATTC
GGCCAAGGGCCTGGAATTCCCGCTGGTGTTCCTGGCAGGCATGGAAGACGGCCTGTTCCC
CAGCGCACGTTCGCTGGAGGAAAGCGGGCGACTGGAGGAAGAGCGTCGCCTGGCCTACGT
CGGCATCACCCGCGCGCGCCAGAAGCTGGTGCTGAGCTACGCCGAATCGCGCCGCATCCA
TGGCCAGGACAACTACAGCCTGCCGTCGCGCTTCCTGCGCGAGATTCCGCGCGAGCTGCT
GCACGAAGTGCGCCCGAAGGTGCAGGTCTCGCGGCCGGCCTCGCTGGGCAGCAGCCGGGT
GATGGGCCATGCCTCGATCGAGGCGCCGCCAGTCAAGCTCGGCGCGCTGGTCACCCATCC
CAAGTTCGGAGAAGGCATGGTGACCGACTACGAAGGCAGCGGCGCCCACGCCCGCGTGCA
GGTCGAGTTCGCCGACGCCGGCAGCAAGTGGCTGGTGATGGCCTACGCCAACCTGACGGT
GATCTGATCACCGTCGGGGGGCGGGATCCCTGTAGAGCCGAGCCATGCTCGGCTGCTGTT
GGCGGGGAAGAACAGCCGAGCATAGGCCCGGCTCTACAAAAGCGGTTGGACGTTACACGT
ATGGGGTCAGAGCCCTTTTCCGTTGGAAGAGGGATCCGACCCCGATTAGGCTGCGCCCAT
GACCCGCAACGTGCTCTTCCTCTGCAGCCAGAACCGCCTGCGCAGCCCGACGGCCGAGCA
GGTATTCGCCGATTGGCCGGGCATCGAGACCGCCTCGGCCGGGCTGCTGGCCGACGCCGA
GGAAGTGCTCAGCCCTGAGCTGCTGCAGTGGGCGGACCTGGTGTTCGTGATGGAGAAGGC
GCACCGCAACCGCCTGTCCAGCCGCTACAAGACATGGATGAACGGCAAGCGGGTGATCTG
CCTGGATATTCCGGACGACTACGAGTACATGGACCCGGTGCTGGTGGAGTTGCTGAAGCG
CAAGGTGACGCCGTTCCTGCGTTGAGCGTTGGTGGTGTAGAGCCGAGCCCATGCTCGGCT
GCTTCTGGCGGGAAAGGCAGCCGAACATGGCTCGGGTCTACCAGAAAGACAGAGCGTCAG
TCCTGCGCCTTTGAACCGGCCGTCGCATCCTGTTCGGACATCGACTGCTGCAGGCTGCTG
GTGAAACTCTTTACCGCGCGCTCCAGTGCGATTTCCCAGTTCTCGCGTGATGGCACCTGG
AAGATGTTCGCGCCATGCCCGGTGGCGGTGAAGGTACGGGTCTGGCCTTCCTTCCGCGCA
ACGACCTGCACCGAAATGTCGGCCAGCATCTGTTGTGTGGATGACACCATCCGGAAGAAG
TTCGCCGGCATCTTGACCGAGAAATCGGTGAGCGAGGCCTCCAGTTGCGTACATGAGGTT
TCGCACTGATCGGCGGTGCGATAGCCCATGTTTCGCAATGCCTGGATCATGATTGCGCGT
GTCTTGTCCGCCGCTGTGGTGGACTCGATGGAGACAAGGACGCCGTTGCCTTGACGAACC
ACCCCGGCAATGTTCTTCGCACGGTCGGCTGCCGCAACTTCCGGGTAATAGACCGGACGG
ACGTCGCGCACCGGCCCCACCACCACTACCGGACCCTCTTCGGGATTCACCCGGATATCG
GGCACGTTCACGCGCACCACTTCGGTGCGGATGCCGCAGCCGGTGAGGAGCAGCAGCAGC
GAAAGACCAATGATCGACTTCATGTATTCCCCCTGTTGGAATGGTGTCCTTGCCATGCGC
ATTATCGCGTGGCTCGCCGGCAGCGGGAGTGTCGTTGGTCAGGGCAGGGAAAAGCAGCTG
AGCATGGCTCAGCTCTACAATAGGCGGCGACATCTTCCAGGAACGCCCCCATGACCGAAC
CCACGCTGCACGTCACCGTGAAGTTGAACGCCCGGCTGCAGCCCGAGCATCGCCACGAAC
TGTTCGAGGACCCGCTCGACGCGCTGTTGCAGGCGGCCCAGGTGGGCGAGCTGACCGGTG
GTGGCACTGCAATATCCGACCTCGGTGAAGTCGAGTACGGCGACATCGAAGTGGCGCTGG
TCGATGCGGACGGCGTGCCGAAGCTGATCGACCTGCTGGAACAGCTGGGTGCACCGAAGG
GTTCGCAGCTGCAGGGCGCGGGTGAAACCGACCGCAGCTTCGGCGTGACCGAAGGCCTGG
GCATCTACCTGGATGGCCTGAACCTGCCGGACGAAGTCTACGAGCAGTGCGATTCCAACC
ACGTGTTCGAACAGCTGTCGGAGAACATCGACGGCCTGGGCGAGATCTGTAGCTGGTGGC
AGGGCCCGACCGAGACCGCGCTGTACATGTACGGCGGATCGTTCGAAGCGATGCGTGATG
CGATTGCCGAATTCGTGGGCAGCTATCCGCTGTGCCAGAACGCACGCGTGGTGCAGATCG
CCTGAAGGTAGGGGGCGCTGAAGAGTCGAGCAAGCTCGACTCTACGGCAGCAGGTTATCG
GCCGGCTGACTGCCGGGCGTTGTCGCGCAGTGCCATGTCCTTGCCGATCTGGTAGCCGCC
GAACAGCACCGCCAAGGCGATGATCGCGGCGACCATGATGGATTTCTGGGAACTTCAGAC
GGGCGGCTTGTTGTCCTGCATGTCGGTCGTCCTTGGGCGCGGCAGTGCGCCGCCCGCCGA
GCATGCGCCGCCCGACCGGTGCGTGCAAGCGGGCGGTGCGCACACGCCAATGCGCGGCGC
CGGATTGATTCTGCTCAAGGCGCGGCCTGCACATCCGGTGTGCAATGGTGTCGTTCCCAT
CTGGCAGACCGCCACGGAGCCCCACCATGTACAAGCGCATCCTGATTGCCACCGACGGAT
CCGAGCTGGCCGACAAAGGCCTGGCCAAGGGCCTGGAGCTGGCCAAGGACCTCAACGCCG
AGGTCGATATCGTGACTGTTTCCGAGCCGTGGGCCGTCGGCATGTACGACGCCATGGGCT
GGAGCGTGGGCTACATGAACAGCCCCGAGTACAAGGCCGACCGCGAGGAAGGCGCGCAGA
AGGTGCTGCAGCCGGCGCTGGCCAAGGCCGCCGAGCAGGGCATTACCGCCAACCCGGTGC
ACGTGCTGGACCGCTATGCGGCCGACGGCATCATCGAGACGGCGGGCGAGCGCAACAGTG
ACCTGATCGTGATGACGTCGCACGGCCGCCGTGGCGTGACCCGCGTGCTGCTGGGCAGCC
AGACCGCCGAGGTGCTGGCACGCAGCACGCTGCCGGTGCTGGTCATCCGCTGATTCAAGC
GTTCCCGGGGAGGGGACCCGACGCCGGCCGCAGGATGCGCGCCGGCGTTGTTTTTTGTGG
GGGGCGGGGAAGGCCATATCCACGCATGGCGTGGATCTACTGATAGGCGGTCACCCACGC
ATGGCGTGGATCCACGTTCGTTGTCCCGGTAGATCCACGCCATGCGTGGATACGCCGTGC
CGATCGCTCTGACCCCGGTCACCTCACCAGCTGTACAGCTTCCAGTACACCGGCGACACA
CCGTCCTTGTCGTTGTCGAAACGGCCGTCGCCGTTCTTGTCGTACATGTAGAACGGAGCA
CCGCGCGATGGCGTCACCTTGACCATGCGCAGCTGGCCGGACACACGGTATTCCTCGATG
ACATCGCCGTTGTCCATGGTGCGCTTGGAGACATCGGCGCCCTTGACGTCCACCGGGGGA
GCACCTGCGCCACCCATGCTGGCGCAGCCAGCGAGCAGGAGCAGGGAAGCCAGCATCAGG
GTCTTCATCGGCGGGGGCCTTTGCCTGGAGAGAGCCCTGATTATGCCCCATCGCCAGGTG
CGTGCCGTGTCGTCGCGGTGCAGGCACGGGCGCGTAGAATCGGCCCATGAGCAGATTAGT
CCTGATCGACGGGTCCAGTTACCTGTACCGCGCGTTCCACGCGCTGCCGCCCCTGTCCAA
TGCACAGGGTGAACCCACTGGCGCACTGTTCGGCGTGGTCAACATGCTGCGTTCGACGCT
GAAGGAACGCCCGGCCTACGTCGCGTTCGTGGTCGATGCGCCCGGCAAGACCTTCCGTGA
CGACCTGTACGACCAGTACAAGGCCAACCGCCCGCCGATGCCCGATGAGCTGCGCAGCCA
GGTCGAGCCGATGTGCCGCATCGTCGAGGCGCTGGGCATCAGCATCCTGCGCGTCCCCGG
CGTGGAAGCCGACGATGTGATCGGCACGCTGGCCCTCCAGGGCCTGGCGCAGGACCTGAA
GGTGACCATTTCCACCGGCGACAAGGACTTCGCCCAGCTGGTGCGCCCGGGCATCGAGCT
GGTCAACACCATGACCGGCAGCCGCATGGATTCGGATGCGGCGGTGATGGAGAAATTCGG
CGTGCGCGCCGACCAGATCATCGACCTGCTGGCGCTGATGGGCGACGCGGTCGACAACGT
GCCGGGCGTCGAGAAGTGCGGGCCGAAGACCGCTGCCAAGTGGCTGGCCGAGTACCAGCA
CCTGGATGGGGTGATGGCGGCCGCGCCCACCATGAAGGGCAAGATCGGCGAAAACCTGCG
CGCGGCGCTGGAGCGTCTGCCGCTGAACCGCGAGCTGGTGACCATCCGCACCGACCTGGC
GCTGGACGCCAGCCCGACCACGTTGGCCCTGCGCGAGCAGGACGTGCCGGAGCTGACCGA
GCTGTATGCGCGCTACGGCTTCACCCAGGCGCTGAAGGAGCTGGGTGCGCCGGTGCCGGC
ACCGGTGGCCGCCAGCGAGGCGACCCCGAGCCTGCGCGGCACTGCGGCCGGCTTCGCGCG
TGGCAGCGTCGAGGCGCCCGCCGCCGGCACGCTGGATCCGGCACTGTCCGCGCCGGGTGA
ATACGAGACCGTGCTGAGCGCCGAGCAGCTGCAGGCCTGGGTCGAACGCCTGCAGCAGGC
CGACCTGATCAGCTTCGATACCGAGACCGATGCACTGGACGCGATGCGCGCGCGGCTGGT
GGGCATCAGCCTGGCCGTCGAGCCGGGCAGGGCGGCGTACATTCCGGTCGGCCACGATTA
CCCGGGCGCGCCGGCCCAGCTGCCGATGCAGCAGGTGCTGGACGCACTGCGCCCGGTGCT
GCAGGACCCGGCGAAGAAGAAGCTGGGCCAGCACGGCAAGTACGACCTGCACGTGCTGCG
CCGCCACGGCGTGCAGGTGCAGGGCTACCACGACGACACCATGCTCGAGAGCTTCGTGCT
CAATTCCACCGCCACCCGCCACGACATGGATTCGCTGGCGCTGCGCTACCTGGGCTACAG
CACCATCAAGTTCGAGGACGTGGCCGGCAAGGGCGCCAAGCAGATTCCGTTCTCGCAGGT
GGGCATCGACGAGGCCAGCCGCTACGCCGCCGAGGACGCCGACATCACCCTGCGCCTGCA
CCACGCGCTGCAGCCGCAGCTGCTGGCCGAGCCGGCGCTGGACAGCGTTTACCGCGGCAT
CGAGATGCCGCTGGTGCCGGTGCTGGCCAGCATCGAAGCCAACGGCGTGCGGGTCGACAC
CGACGAACTGCGCCGGCAGAGCCAGGACCTGTCTTCGCGCATGCTGGCCGCGCAGCAGAA
AGCCACCGAGCTGGCCGGGCGCAGCTTCAACCTGGATTCGCCCAAGCAGCTGCAGGCGGT
GCTGTTCGACGAGTTGAAGCTGCCGGCGGTGGTGAAGACTCCCAAGGGCCAGCCCAGCAC
CAATGAAGAGGCGCTGGAGGCGATTGCCGACCAGCACGAGCTGCCGCGCGTGATCCTGGA
GTACCGCGGGCTGGCCAAGCTGCGCAGCACCTACACCGACAAGCTGCCGGAGATGGTCAA
CCCGGACACCGGCCGCGTGCATACCAGCTACCACCAGTCCGGTGCCGCCACCGGCCGCCT
GTCCTCGTCGGACCCGAACCTGCAGAACATCCCGATCCGCACCGAGGATGGTCGCCGCAT
CCGCCGCGCGTTCATCGCCCCGGAGGGCTTCCAGCTGCTGGCGGCCGACTATTCGCAGAT
CGAACTGCGGATCATGGCCCACCTGTCCGAGGACCCGGGCCTGGTGCGTGCCTTCGAGCA
GGGCGCCGACGTGCACCGTGCCACCGCCGCCGAGGTGTTCGGGCGCACGCTGGAGGAAGT
GACCCCGAACGAGCGCCGCGCCGCCAAGGCGATCAACTTCGGGCTGATGTACGGCATGAG
CGCCTTCGGCCTGGCCCGCAACCTGGGCATCGACCGTGGCCAGGCGCAGGACTACGTGGC
GCTGTACTTCAGCCGCTACCCGGGCGTGCGCGATTTCATGGAGCGGATGCGCCAGCAGGC
CCGCGACCAGGGCTATGTGGAAACCCTGTTTGGTCGTCGCCTGTACCTGAACGACATTCA
TGCACGTAACCAGGGCCTGCGCGCCGGTGCCGAACGCGCGGCGATCAACGCGCCGATGCA
GGGCACCGCCGCCGACATCATCAAACGCGCGATGGTGGACGTGGACCAGTGGCTGCGTGA
CAGCGGCGCACCGGCACGGATGATCCTGCAGGTGCACGATGAACTGGTGTTCGAAACCGA
AAGCAGTTTCGTTGAAGACTTGCGTTTGCAGGTGGTCGAGCGCATGTCGCAAGCGGCCAA
ACTGCGGGTGCCGCTGGTGGTCGATACCGGCGTCGGCAACAACTGGGACGAAGCGCACTG
AGGGCATTTCAGGCCGAAAACGACGTGAATTCGTTCATTCGTCAGAGGTTTCTGACTCGA
TCATGAATGTTGTCCTGATCGAGGTTCATTAAATTGGGCCCCTTCACGAACCGTTAGTGT
TCGGAGTGCTTCTATAACTCTCGACAGGCGCAACGCCTGTTGTGGATCTCTCCCATCCCC
TGGAGCAGATCTCGGAACGGGGACTCCTCCCCAAGTGCCCGTTCCCCGGCCCCGTTGACC
TCCCCCTGGTCAGCGGGGCTTTTTATTTGTGCCGCCGCAGCACCAGGGATGGGGTCAGAT
CCTTGGTGCTAGGCTGGGCTACCGTTCCACAGGGGAAGACCATGCCCGATCTGTTTGCAC
TGGCAATGCCCTGGTGGGAGTTCATCCTGCGCGCGGTGGTGGTCTATGTCGTGGTGCTGG
GCATGGTCCGGCTTGGCGGCAAGCGGGCTCTAGGGCAGATCACGCCCTTCGACGTGCTGT
TGATCGTGCTGCTGGGCAATGCGGTGCAGAACGCGCTGCTGGGCACCGATACCTCGCTGG
GCGGCGGCCTGCTGCTGGCCGCGACCCTCATCCTGCTCAACTATGGGGTGGGCTGGCTGA
CCACCCGGAATCGACGCATGGAGCGGATGATCGAAGGAGAACCTACCGTAATCGCGCGCG
ATGGCCGGCTTTTGGAGGGTGTTCTCCGCCGCGAACTGATCAGCCGGGCCGATTTCGATG
CTGCGTTGCGCCAGCAGGGTGGCCTGCGGATCGAGGATGTGCAGATCGCCCTGCTGGAGA
CGACCGGGCACATCACCATCCTTCCGCGGAAGGGCACCTGATCGTGCAGCACCGAGCATG
GGCTCGACGCTACAGGGCATCATTCACGGTGTGCAGCGGGTAGTGCCGGCCGCCGGTTTG
CGCTCGTAGTAGGCGAATCGATTGCCGCTGTCGATACCGACCAGGTTGCCGTTCTGCAGC
AGCTGAAGAACGAAGTCGCTGCCGATATCGCGGTGGATCAGGATGCGGCCATCGCGCAGG
CTTGTCCGCAGTGGCTGTTCGCGGCCACCGGCCTCAACCACACCACCCTCGAGGAAACGC
AGCTGCGACAGCACGCTGCGCTCGGCTTCAAAGCTGCCACAGGGCAGTGCGGCGGCCGGC
ACCGGCGTGAGCGCTGCCGCGGGGGCGCTGGCGAGAACGGCAAGGTCTTTGGCCGGACCG
CAGGCCGGGGCATCCGCGCGCTGTGCACAGGATCGCTGCAGCGCATCGCGGGCCTCCTGC
AGGCGGCCACTGCTCCACAAGGTTTCGGCGGTGTCGGCGCAGAACGTTTCGCCCTGTTGC
ACGCGGCAAAGGTCGATCAGTTCATCAAGCTGTGCAGGTGGCAGAGGCGCATCCACGGAA
TGCTGCAGGCCGAGCAGGGCTTTGCCCATCATTTCCGAGGCAATCTCCTTGGCTGCCGTC
ATGCAACCCTCGGCGTCGAACGAGGGCAGCTCCTCCCTGCAGATCTCGGGAATCGGCGGT
TCTTCCTTTCTGGGCGCTGCGTCCTTGGCCTGCTGCTGGTAGGTCTCCAGCAGGCGCATG
CAGGCTGCGCCCACGCCCTCGGCGCACCAGGCGTGCAGTTTCACGGGTGCGGCCTCTGGC
AGCGCCTCCAGGCACTCGGAGGTGTTCATCACGCAACCGTCCTCGACGGGCTGCGGCATC
GTCTTGCAGGCGGCGGCGTGCTCACGGGTGAACTCGCGATAGGGCGTGCTGATCGTGCGG
TCGTTGTCCGAGAAGTACCAGTTTTCCAGCTGGCCCGTGGAGAGGTTGCCGGTACCGAGC
ACGTCTTCCTGGCGGGCGATGCGCAGCTCCTCGGTGGCCTGGTAGGGGCCGGACAGGAAG
CCGTGGCCTTCGCTCTCCAGGGTCAGCGTGGTGTTGCCGTTGCTGTCCTTGTAGGTGCCG
CAGGCCATCGACTGCGCGGCGGCCGGCAGGCTGGCCGAGGCCAGCGCGAGCACCAGCAGG
GCACGCCAGCCCGCGGCGCGAGGGCGGGGGGAAACAGCAGCGGGCATGGGGTCATCCTTG
AAGGAAGTGAGCAGGGCCTGTCCGGTGCGGGGCGCACCACAGGCAGGAGAGGGCGCCACG
GGTCAGGCGTGGCGCCGGAAGATCACAGCCAGTCGCGCGGCACCAGATAGTCGGCCAGGC
GCGCCTCGGCGCTGCCCGCTTCCGGCGCGAAGCCGTACTCCCAGCGCACCCGTGGCGGCA
GGCTCATCAGGATGCTCTCGCTGCGGCCGCCGCTCTGCAGGCCGAACAGCGTGCCGCGGT
CGTAGACCAGGTTGAACTCCACGTAGCGGCCGCGGCGGTACAGCTGGAACTCGCGTTCGC
GCTCGCCATAGAGGGCGTCCTTGCGCTGCTGCACGATCGGCAGGTAGGCGTCGAGGAAAC
CATCGCCGACCGCACGCAGATAAGCGAAGTCGCGCTCGAAGTCGCCGTGCAGGTCGTCGA
AGAACAGCCCGCCGACGCCGCGCGTTTCATTGCGGTGGCGCAGGAAGAAGTACTCATCAC
ACCAGCGCTTGTGCGCGGCATAGCGTTCGTCGCCGAACGGCGCACACAGATCGCGTGCCA
CCTTGTGCCAGTGCTGCACATCCTCGTCGAACGGATAGAACGGGGTCAGGTCGAAGCCGC
CGCCGAACCAGCTGGCCACCACTTCACCATCGCGCTGCGCCTGGAAGAAGCGCACGTTGG
CATGGGTGGTCGGCACGTAGGGGTTGAGCGGGTGGAACACCAGCGACACGCCGGTGGCGC
GCCAGGAGGCGCCGGCCAGTTCCGGGCGGTTGGCCGAGGCCGACGGCGGCAGGCGGCTGC
CGGACACATCGGAAAAGCCGATACCGGCCTGCTCGAACACCGCGCCGTCGCGCAGCACGC
GGGTGCGCCCACCGCCGCCCTCGGCACGCTGCCACAGGTCTTCCTGGAAGCGGGCCCGGC
CATCGACGGCCTCGATCGCCGCACAGATGCGGTCCTGCAGGTCGGTGAGGTAGGCGCGCA
CGCGCTCGAATTCGTTCATGGCGCGTACTTTACCGCAGGGCCCGCCCGAAGCTGCGGACA
GGCCCTGGCCGGCTCAGCGCTTGCGGTTGGAATGGCGTGGCGGCGGGGTGTCGTCTGATG
CCGCGTCATCGGCCGCCTTCTGCAGCGCGCGGCCCAGATCGATCAGTTCCCAGTTCTGGG
TGCCGAGCACGTCGCAGGCCACGTGCAGGCCACTGCGGTCGGCCTTGCACAGCCGGTCCA
GCAGTGCATGTGCATCCACCTCGGCATCGTTGCCCTGGGCCGTGACCAGGTTCTCGCAGC
CCTCGCGGACGCCGGCGCGGCAGACCGTGGTGTAGTGCTCGGCGGCCTGCAGCCAGTGCC
CGGACAGCGCAAGGCGGTTGCCGAGTACGTTGCAGCCCTGCAGCTTGCCCTGCGCGCAGC
AGGCTTCCGCCCCGCCGGCAGCGAGCGCCTGCGGGCAATCCTGGGGTAGCGGCAGCACGG
TGTATTGCTTCGGTGCACTGCAGCGGCCCGGGCCATCGCCAGTGGGGGTGAACACCTGGA
AGCGGGTCCAGGTATCCAGGCCCAGCAGTTGGCCGCCAGGCAGCGGACGCAGCACGAAGT
CGCCGCCCCTGTCGTGGCGGATGCGGATGTCGCCCTCTTCGACGCGGGCGCGGAGATGAC
TGTTCCAGCCAACGCCGACCAGGCCGTTGTCACCGAAGTCCAGCGTGTCCATCAGACCGC
CATCGGCCCGGTAGTTGCCGCAGGGCAGGGCCGTTGCCGGTTGCGGTTGCAATGATGCGC
CCAGCGCCTGCAACGCCGGTAGACGCTCGCAGGTGGCGGTGTCGTTGCCCGGTGTACAGG
CCGCAGCCAGCGCCTGCACCGCCAGCAGGGGATCTCCCGCGTCCCAGGACAGTTCGGCCA
CCCGCTCGCAGAAGCCGCCATGCGCTACCTCGCGGCACAGCCGCAACAACTGTTGCCGCC
GCTCAGCCGGAATGATCACCGGCACGGTCGGCGCCGTCATCGTCACCATGGCTTCGGTCA
TGGCTGCCGTCATCGCGGCCTTGACCAGCTGCGCCTGCACTGCGGGGTCGGCCTCGAGCG
CGGCGGCACATGCCGGGGTTTCCTGTTCGAAGCCACCGTTGTCACAGGCAGCGGGGAGCT
TGATACCGGACAGGGCGGCGTCGAGGGCCGCCTTCTGCTGGACAGGATCGGCTTCGACGA
CAGGTTTAGCCTCCTCATGCCAACGATCAGCCAGTTGCAGGCACATGCCGGGCACGCCTT
CCCGGCACCCTGCTTCCAGCGCGGCCGGAGTGGCTTCGTGACGGTTGTCCAGGCAGGCCA
CGGCATTGGCCAGGCAGCTGCCTTCAGCCGGTGTGGCTGCGGCGGCGCATTGTTCGGGGG
CCAGCAGGATGTAGGTCGTGCCATCCACCTCGACCGTGCGGCCACGGTCGCGCACCTGCA
GCGCGCTGGGCAGGCCATGTTCCAGGTTCACCAGTTGCAGCTTTCCGTCGATCTGCTGGA
ACGCGACCGGAGACGGTGCACTGCCGAAGTGCTTCTGCTCGCCACGGTTGGGTGAGCTGA
TGCGCAGCGTGCTGCTGCCTTCGTCGGCCTTGAACAGGCCGCATTGTGGTGACTGTGCGG
CGGCCATCGGTGCGGCCAGCAGCAACGCCCAGGCCAGCCAGCGCTGGCGCGGTGCGGGTG
AATGCATGTCGTCTCCTTGACGATCGAACGGGAAACTCCAGGCGCTACGGCGAACCAGGG
CCCTCGCGCGGGGGCGTACATTCTGCCGTGCCGTGCCGGGCACGGGCTGGTAACGCTGGT
AGGCGGTCTGCGCATCCATGCCGAGCAGATCGCCGTTGCCGAGCTGGCGCAGCACAAGGG
TTTCGCCGTTCTGCTGCATGTGGATGGCGCCGTTCTGCAGGCGGGCCCGGGTGCCATCGC
CGAAGTCGAGCCTGTCGATCACGCCTCCATCGGCCTGGTAGCGGCCGCAGGGCACCTGCT
GGGCCGGGACGAGGCGCAGGTCGGTGCCGGGACCGCGCAGCGGTGCGATGCGTTCGCAGG
CGCTGGCGCGGCCGGCATCGCAGACCACCTGCAGCGCCTGCACCGCCAATGCGGGCTCCA
GCGCGATCAGCTGCTGTGCGGCTACTTCGACGCAGAAGCGGCCACCACGTTGCTGCAGGC
ACAACTGCTGCAGGCGATCGCGTGCAGCGGCCGGAAGCGGTGAATCCGGCATGTCTTCGT
CTTCCTGTTGCAGGCGTTCACCGACCTTCTGCATGGCGGCGGCTAGCGCATCGCCGGTCA
GCGTCTCGCAGGCCTGCGGGTCATGGCCGGGCGTGTGTTCGCGGCAGATGGGCGGGCGTT
CGAAGCGCGCGGGGCTGGTGTCATCGCTGCCGGCTACAGTTGTTCCATCGCGAAGCTGGC
GCAGCAGCGCCGAGCAGCCCGCGCCAACGCCTTCGCTGCACGCACGCTGGGCCTGGCCGG
GTGAGGCCGTGGGCAGCCGTGCAACGCAGTGGCTGCCGGCGGCGCGGCAGCTGCCGTCCA
TCGCGCTGGGCTCGCTGGCGCAGGCGCGGGGCTGGCGCAGGATGTAGAGCACCACCCCGT
CGTGCTCGATGCGCTGCCCATCGGCGCTGATCCGGATCGGCTGCGCCACGCCATCGTCGA
GCATGACCAACCGCGTCTGTGCCGCACCGCGATCAACCCACAGCGGCTGCGGCTCGCTGC
CATCATCGTGGTGGTAGCCGCTGCCGGGACTGGTGAACACCAGCGCCATGCCGCCATCGG
CGCTGCGGTATTCGCCACATTGCAGCGCGTCGGCGCTGGCAGGCAGCGCAGTCAACAGCA
GCAATGCGGGGAGAAGGGTCGGTAAGCGCAAGCGACGGTCCTTGTCGTGCGGGAAAGGGG
GGGGCTCAGTGGAAGCGCGAGCGGAGGTCCGGCCGCAACAGGCGCCAGGCCAGCCAGCCC
TGCAGGCCGAGGAGCACCAATGACATGGCCACCACGGTCAGCGTGATCAACCCGCGTTTC
AGATGGAGTTCCTGCTGCAGGACGGCGTCGTCGGAGAGAAACGGGATGACGTCACGCATG
AACACGTCCAACCAGCCGGCGATCGCAAAGTTGGCCAATGCGCTCAGCAGCAGGATCACC
ACAAAGCTCCACAGGCCCCAGCTGCGCTCGCGCAGCAGGCCCCAGCTGGCCAGCGTCGAG
GCCAGGCACAGCAGCGCGGCAATCATCGACGCGACCACCGGATGCGCCAACAGCCAGGTC
AGGCTGTGCAGGTGCTGGTCTTGTACTTCCCTCTCAACCAGATGCCAGATCGGAAGGTTG
TGCAGCGGCCACAGCAGCAGCCCCTGCATCACGAAGTACACCGTGAGCAGCAGCGACAGC
CAGAACGAAGCGTGTGCGATCGGGCGCACCCAGGCGTGATAGGTCGGCTGGACCAGCGAG
GGAATCGGCGGGATCGACATTGACATCCGGTGTCCTTGCAATCGGTGCCCGCGCGATCAG
CGGGCCGTCACCCGGGTGGCGACGGCCGGCAGGATATGGTGTTCGCTCAACGGTGCCAAG
GGCTGGCCATGCGGCGGCTGCAGTGGCACCCAGGCCAGTTCGGCGATCTCGGCACATGCC
TGTGGCGTGCCGTCCACCCGCACCCACCAGGCCTGTGCCTGCACCCGATGGCCGGGTTCG
TTCACCGCCCAATCCTCGAAGGTGCCCAGCGCGATGGCGGTTTCGGCGCACAGCTGCACA
CCGAGTTCTTCGTCCAGTTCGCGGGCCAGCGCCTGCAGCGGCGCTTCGCCGGGTTCGGGC
TTGCCGCCCGGTTGGATGAAGCGGCTGGCGCCGTGCTTGCGCACCACCAGCGCCCGGCCG
CGGTCATCCAGGATGACCGCGGCCACGATGTGGACCGTGGCCGCGGCGTTGCTCACTTCA
GGTTCTGCTCGAACAGCTTGAGGATGCGCTTGTACTGGTCCAGCCAGGAATCGGCGCGCA
CATAGCCGTGGCGCTCCAGCGGGTACGGTGCGATCGACCAGTTGTCCTTGTGCAGTTCGA
TCAGGCGCTGGGTGAGGTTCACCGAGTCCTGGAAGAACACGTTGTCATCCATCATGCCGT
GGGCGATCAGCAGGTTGTCCTGCAGGTTCTGCGCGTATTCGATCGGCGAGGACACGCGGT
ACGCCTCCGGATCGATGTCCGGGGTATTGAGGATGTTGCTGGTATAGCCGTGGTTGTACT
GGTGCCAATCCACCACCGGGCGCAGCGCGGCGCCGGCCTTGAACGTGCCCGGCGAGCGGA
ACAGGGCCATGAAGGTCATGAAGCCGCCGTAGGAACCACCGTAGATGCCGGCATGGTCGC
GGTCACCCTGCTGGGTGTCGACCAGCCAGTCCAGGCCGTCCTTGTAGTCTTCCAGTTCCG
GGTGGCCCATGTTGCGGTAGATCGCCGTACGCCAGTCGCGGCCGTAGCCCTCGCTGCCGC
GGTAATCCATGTCCAGCACGATGTAGCCCTTCTGCACCAGCAGGTTGTGGAACATCTGCT
CGCGGAAGTAGGCCGGGTAGCGCTGGTGCACGTTCTGCAGGTAGCCGGCGCCGTGCACGA
ACATCACGATCGGGTACTTCTTCCCCGGTTCCTTGTTTTCGGGCTCGTAGTACTTGGCCC
AGACCACGCCGGCGCCATGCTTGGACGGCACCGCCACCAGCTTCGGCTGGATCCACTGGC
GCGCCTTGAACTCGGCAGTGCGGGTGTCGGTCAGCACGCGGGCCTGGCCTGCGCCGGTGC
TCGGTACCACGGCCAGCTGCGCCGGCAGGTAGGCGCCGGAGTAGCGCACCAGCAGCTGCT
GGCCGTCTGGGGACAGCGAGAAGTCTTCCACGCCGTTGAGGCTGGTCAGCTCGCGCACCT
GGCGGCTGCCGGTGTCGACCGCGCAGACCTCGTAGTCATGCGGCGCCTGCTGGTTGCACA
GGAAGTAGAAACCCTTGCCATCGGCCGAGGGCACCGGCGCCGAGGTTTCCCACTTGCCGC
TGGTCAGCGCCTGCGGCTTGCCCGTACCGGACTGGGTATACAGGTGCGAGAAGCCCGATT
CCTCCGACAGCAGCCACAGCGTGCGGCCATCGGCCATCCAGCCGAAATCATTGAAGCCCC
AGTTGATCCAGGCGTTGTCGGTCAGGCGATGGCGGTTCTGCACGCGGCCGTCGGCGGCGT
TGACGCTGATGATCCAGCGGTCCTTGTTGTCGTTGGCACGCAGCATCACCGCGGCCTGCT
GGCCATCGGGGCTCCAGCGGATGCCACCGCCCATGAAGTCGCTCATCACCTGCAGGCTGC
GCTCGCCCTTCAGCGCGTCCTTGCCGGCCTTGCGGCGCAGCTCGGCCAGCGGATCGGTGC
TGATGCCCGGCAGGCCGGCCAGCGAAACCTTCTCGGCCTTGCCGGTGCGCACGTCCACGT
ACCAGAGCGTGTGCGGCTCGAAGCCGTTACGGCCGACGCGGGTGCGGGTGTCCTCGGTTT
CCTCGTAGCCCGACTCGGTCACGTACAGCGGCATCTTGCCGCCACGGCCGTCATCGAAGT
CCTTTGGCTTGGTCACCACGATCAGGTGGGTCAGGTCAGGCGACAGCACGCTGTCGGCGA
TCTCCACGTCGGCGCCCAGGTACACCGGGCCCGGCGCGCGGGTCGGGTCAGCCTGGCGCC
AGCGCTGGTCCTGGTCCTTCAGTGCTTCGCGCTGGTCACGGTCGCGGCGAAGGGTTTCCA
GCGTGCGCAGCTGCTGGTCGCGCAGCACGTCGGCCTTCGGCGGCGTACGCGGGTCCTTTT
CGGCCTTCAGGCTGGCCACCTGCTGCACGCCGCTGGCGGCGGTCCAGTGGAACCAGTTCT
GGCCGACGCGCCAGATCACGCCATTGTCGGCGGCGAAGTTCACGTTGCCCGCGCGCTCGT
TGCTGCGGGTCAGCTGGGTCAGCGCGCCGCTGCGCAGGTCGCGCACGAACACATCGCCAT
TGCGCACGAAGGCGCTGCGGCTGCGGCTGCGGTCGTAGACCGGCTCGGCCACGTCCAGGG
TGCCGCGCTGGTCATCGGCCACCTGCGCGGCCACGCCACCGGCCACCGGCTGGCGGAAGG
TATCGCGCACCGGGCTGCCGTTGCGCTTGAGCTGGTACTCCACCTGCTGGCTGTTCCACG
ACCACCAGGCCTTCTCGACCGGCGGGCCGATCCAGTCCGGGTCGGCCATGGCCTGTTCGA
TGGTGATCGGCGTCGGCGCGGCATGCGCGGCCGGTGCGGCCAGCACGGCCGACAGCAGGA
GGGACAGGGGCAGCACTCGGGACATGGGCGGACGGCACCAGTAGAGGAAAACCGGCCAAG
CGTAGCAGCCGCAAGGGCCGGGGGCAGGGGCCACAGGTCATGGCAGCGGGATTGGCAAAG
TAGTGCAACCGCTGGCCGGCCTCGCGCATCCATTCTCCTGAACCCGCATCATCCACCGAA
CAGGAGCCCGACCATGCAGGAACTCATCCCGATCACCCTCTTCATCTGCATCGCCTACGC
GATCAACGCCATTGCCGATGCCCGCGCGCGTAGCAAGCTGGTGGCCCCGCACGTGCCCGA
GGAAGTGATCCGCTCGCTGGCCGTGCTGGAAGAAGAGCGGCGCCGCCAGGGCGCGCTGCG
CTGGGGCATTAGCCTGGTCTGCCTGGCGCTGGCCATGGCCCTGCTGGAAGCGATGGGTGC
CCGTGACCTGACCTTCGGCGCCGCCGCCGCACTGGTCGGCAGCGCCGGCCTCGGCCAATT
GCTGGCCTGGCACTTCACCCGCCCTGCCGCACGCAAGGGCTGAGGCAGGCGTGCCACGGG
CACAGGGGGCGCCCCGTAGATGAGCCTGCTCGGCGAAGCACTGTCGGCACTGCAGGGCCG
TCGCCGCCACGATACAGCGGCGACGGCGGCACCCGCTGCACCGCTGGATGCGGACCAGGC
CCTGGTGCGGGCCATCATCGATGGCTCGCAGGCGGCCTTCGCGCAACTGGTTGAAGCCCA
CCAGCGCACCTGCGCGCATGTGATCGGGCGCATGGTGGGCGACCGCGATCAGGTGGCCGA
CCTGCTGCAGGAAACTTTCCTTGCCGTGTTCCGCCAGCTGCACCGGTTTCGTTTTGAATG
CTCGCTGCGTACCTGGGTATCCCGGGTCGCTTACACCACGGCGCTGCAGCACCTGCGCCG
GCGGCGGCTGGAGGCGCAATGGATGGTGGCCGTGAAGGTGCCGGAGGAACTGGGGATCGG
CGATGAAGGCCCGGGCCCGGTGGAGTTGAGCGAGGCGCTGCAGGCCGGGCGCCAGCTCGG
CGCGGCGCTGGATCGGCTGAGCGCGCCGCAGCGTCTGATCGTCGGCCTGCATTACCTGGA
GGATTTCGATCTGGCCGAGATCGAGCAGGTGACCGGACTGGCACGCGGTACCATCAAGAG
CCACCTGCACCGCGCGCGCCAGGTCCTGAAGCAGGAACTGACGCGGCATGCCACTGCCGG
AGAGCTGCTGTGAACCCATCGACCGACCCTCGCGATGCGGAAGCGCGCGCGCTGGCGCAG
GCGTTGCGTGAGCAGGTGCAGCGGGAAGAAACGCCGGATGTGAGTGAGGCGCTGCAGAAG
CGCATTGCCGCTGAGTCACGCGACAGTGGCGTGGGCTATGTGGTGGTGCAGGTGCTGTTG
TTTGGCGCACTGCTGGCTGCAGCGGCCTGGTATTTCTGGCACTGATTGAAGATCAAGCCC
GGGGCCGTATATGGAGCCGCCGTGCTTCGAACCAGATCGAACCAATCTGAAATCCGTCCA
CGGGGATCACTTGGATCAGACCTTCGATTTCTCAATATCTTCAGGATTCAGATCGATGCT
CTTGGACTTCCATTCGTCCAGCTGAAGTTGGTTGACGAACGCCCTGATCAGCGGATGATT
GTCAATCTCTGCTTCGACCTCCTTCGTGACCAGCAGCGTTTGGCGTGTTGGACCCAGCTG
ATCGATCATCTCATCGGTCACCACTTCCTCGACAACTAATCTTTCGAATTCCTCAGGGAT
GAAGTCAAGCGATTCTGAAGATTCATCGGTCAGGAAAAGCACCAGGGAATCCAAGGCCAG
AACGAACGCCTCGCCTTTATTGTCAGCGGCTGAAACACCGTACTGGTCGAGTGGAACGGC
GTTCTCGAGATAGAGATGGGTCTCGCTCATCAGACGTTGTGAAGGCATGTCGCCTGTAGC
AACCAAGTTCCACAATGAATCCAGAAAGTTACGCGCTGGCTGCTCCTGGAAAATCGACGA
GGCTGAGAAGCCAAGGTAGAGCCTTTCGGTGGAATAGAGTGCGCGCAGAAGCTCACGGCG
TTGCGGAGTTGTGATCATTGGCTATCTGAATGATTTGGCTGATTTGAGCGATGTTCTGTG
AGGATTCGGCAAGAACGGAGACACCACCTGTCGAGCTTGGCCGACTGCAGTCAGCAACCC
AGGACTGCAAGAGCCTCGCACGTCAGAAGGCCCGCAGGTATGGGACGAGTTGCAGTTTGT
CCGGCCAATCTGAAATCGCGCCCGTTCCTGAATCCGCCTCCCCCTGCGACAAAGTGAAGC
AGCGCGTCACCCGGTCGCATCCCGTCTTAACGAAATCCTCCTAAAGTGGTCCGGTATCCC
ACCGGTCACAGGCAGGAGGCGTCCCTTGGACGCGTTGTTGTTGTCCCGGATCCAGTTCGG
ATTCGTCATCAGTTTCCATGTGCTGTTCCCCGCCTTCACCATTGGCACGGCCAGCTGGCT
GGCCTTCATCGAATGGCGCTGGCTGCGCACGAAGTTGCCCGTGTGGCGCGAGCTGTATTT
CTTCTGGCAGAAGATCTTCGCGGTGTCGTTCGGCATGGGCGTGGTCAGCGGCATCGTCAT
GGCCTTCCAGTTCGGAACCAACTGGCCACGGCTGAGCGAGGTGGCCGGCACGGTCATCGG
CCCGCTGCTGACCTACGAAGTGCTGACCGCGTTCTTCCTGGAAGCCAGCTTCCTCGGCGT
GATGATGTTCGGCTGGGGCCGCGTCTCGCCGCGCCTGCATTTCCTGTCCACCTGCATGGT
GGCGCTGGGCACGCTGTTCTCCACGTTCTGGATCCTGTCGTCCAACAGCTGGCTGCATAC
GCCGGCCGGCTACGAGATGGTCAACGGCGTGGTGCATCCGGTGGACTGGTGGCAGGTGGT
GTTCAATCCTTCGTTCCCGTACCGGCTGGCGCACATGGCGCTGGGTTCGTTCATCACCAC
CTGTTTCGTGATCGGTGGCGTCGGCGCGTGGTACCTGCGCAAGGGCACGCACGTGGAAGC
GGGCCGGCGCATGTTGATCGCAGCGGTGGCGTTCGCGGCACTGACCGTGCCGGTGCAGAT
TTTCGTCGGCGACATGCATGGCCTGAACACGCTCAAGCACCAGCCGATGAAGATCGCGGC
GATGGAAGCGCACTGGCATGAAACCAAGGAGGGCGAGGGCGTACCGCTGGTGGTGTTCGC
GCTGCCGAACGAGAAGGAAGAGCGCAATGATTTCGAAGTTGCCATTCCGAAGCTGGGCAG
CGTGATCCTCACCCACAGCCTGGACGGCACCTTCGACCCGCTCACTTCGGTACCGTCCAG
CGAGCGGCCGCCGGTGACGCCGGTGTTCTTCGCCTTCCGGATCATGGTCGGGCTGGGCAC
GCTGATGCTGCTGCTGGCCTGGGTGTCGGCGTTCCAGTTGTGGCGCAGGAAGCTGCTGGA
TTCGCCGTGGCTGCTGCGCGGCTGGAACTGGATGCTGCCCAGCGGCTTCATCGCGCTGCT
GTCCGGGTGGTTCGTCACCGAGATGGGCCGCCAGCCGTGGGTGGTGTATGGCGTGCTGCG
CACTGCTGATGCGGTCGGCCCGCAGAGCGCGTGGATGACCGCGCTGTCGCTGGGTGTCTA
CGTGGTCGGCTACGCCTTCGTGTTCGGCTGGGGCATCTGGTACCTGGTGAAGATCCTGCG
CCACGGACCGCGGCCACATGATGATGGGCCGTCGCTGGACCACGGCAGCCACACCCCGGC
ACGCCCGCTGTCGGCGGCAGACGAACCGCTGGAGGAGCGCTGACATGGACCTGATGACCT
GGCTGCCGGTGGCGTGGTTCGCGGTGATCGGCTTCGGCGTGCTGATGTACGTGGTGCTGG
ACGGTTTCGTGCTCGGCATCGGCATCCTCGCCCCGTTCGCCGAGGACGAGGAACAGTTGG
ACCTGATGATGAACACCGCCGCGCCGATCTGGGACGGCAACGAGACCTGGCTGGTGCTGG
GTGGCGCCGGCCTGCTGGCGGCGTTCCCGAAGGCGTATGCGGTGCTGCTGTCGGCGCTGT
ACCTGCCGGTGCTGCTGCTGGTGGTGGCGCTGGTCTTCCGCGGCGTGGCGTTCGAGTTCC
GCTTCAAGGCGCATCGTTCGCGCCGGCTGTGGAGCGTGGCGTTCGGCCTCGGTTCGCTGC
TGGCCACGTTTGCCCAGGGCGTGATCCTCGGCACCCTGGTGCAGGGCATCCCACTGGTGG
ACGGTGTCTATCAGGGCGGGCCGTTTGCCTGGTTCAGCCCGTTCGCGATGCTGACCGGCG
CCGCGCTGGTGGCCGGCTATGCGCTGCTGGGCAGCACCTGGCTGATCCTGAAGACCGAAG
GGCGCGTGCAGGCGCTGGCGCGGCAGATGACCCGGCCGCTGGTGGTGGCGGTGATCGCGG
CGATGGGCCTGGTCAGCAGCTGGCTGCCGTTCCTCGATTCGCGGCTGATGGCCCGCTGGT
TCAGCGACGGCAACTTCTGGTGGCTGTCGCCGGTGCCGCTGTTGACCCTGGCGGTGGCCG
CCGCGCTGTGGCGCAGTGCGACCCATCCGCGCCGGGACCTGCCGCCGTTCCTGCTCAGCC
TGGCGCTGTTCGTGCTTGGTTTCCTTGGCCTGGTGCTGGGCATGTGGCCGTACCTGCTGC
CGCCGTCGATGACCCTGTGGCAGGCCGCCGCGCCGGCCTCCTCACTGGGCTTCACCCTGG
TCGGGCTGGTCATTCTGCTGCCGGTCATCCTCGGCTATACGGCGTGGTCGTACCGGGTGT
TCCGCGGCAAGGTGCACGCCGACACCGGTTACCACTGATGGATTGAAGGCGGGGCCCGCC
GGTGCCGGGCCCCGTGTTGGGGAATGTGAAACCTGCACACCCCGGGCGGGACGTGCTAGC
GTGCGCTCCTTTCCGGCAGCCAGGGGGGCAGCCGGCGACGTCCTGGACGGACGCACGGCT
GCAGGAATGGGGGGCCGCCGCGCGTCGCCGTAATGGCTCGTGCCTATCGTTCTCCCGTTG
AAGCACCAACGCTAAATGATTGAATTCTCCATCGTCGACTGGGCCGCGTGGGCGCCCGGC
CTGAGCGAGCGTAGCCAGTGGCTGGGCTGGGCCGAAGCGCCGTACCTGCCGCACGGCGGG
GATACGCCGGCACTGGCAGAGGTTCCGGCAATGCAACGCCGTCGCATCGAGCGGTTGGGC
CGCATGGCGATCCAGACCGCGTGCTGGTGCGAGGACGGGCAGGGGGCCGACAGCGACGTG
CCGCTGGTGTTCGCCAGCCGCCATGGCGACGTCGCACGTTCGATGGACCTGCTGGGGGCG
CTGGTCGGCGACCAGCCGTTGTCGCCCACCGGATTTGGCCTGTCGGTGCACAACGCGATC
GCCGCGCTGTATTCAATCGCCCGCGGCCATCGCGGCAACTACCTGGCATTGGCTGCTGGC
CAGGCAACGGTCGAAGCCGCGTGCCTGGAGGCCGTCGGCCTGCTGGCCGATGGCGCCCGC
GAGGTACGGGTGGTGGTCTACGAGTCGCCGCTCCCGGAGGTTTACGCGACGTTCGCCGAC
GAACCCGACCCGTTCTTCGCCTGGTGCTGGCGTTTGACCGCGCCAGCAGAGGGCCGGCCG
ACGCTGGCGCTGCAGTGGCAGCCGGCCGACGGCCAGGCCAGCACTGTGCCCGGCCTGCTG
CCGCACGCGCTGGACCTGCATCGCTTCCTGTTGTCCGGCGCGCCAGCGCTGGAGCACGTG
GCCCATGGCCAGCGCTGGCGCTGGGGCCGCCGTGAGTGAGCTGCCGCGCCGCCTCGACCA
CGCCTGGCGGGTGTTTGGCACCGGCCTGAGCTTTGTTGCGTTTGGCCTGGGCGGGCTGCT
GCTCGGCGTCCTGGTGATGCCGGTACTGCTGCTGATGCGGGACCCGGTGGCCCGTCGCCG
GCGCGCCCGGCGCGTGGTCCAGGTCGCGTTCGCCAGCCATCTGCGGCTGATGCGCGGGCT
GGGGGTGATGACCTACGAGATCGAGGGCGGTGAACGCCTGCAGCGTGACGGCCTGCTGGT
GCTGGCCAACCACCCGACCCTGATCGACGTGGTCTGCCTGATCTCGCTGCTTCCCAACGC
CGACTGCGTGGTCAAGCGGGCCGTGGCCTGCAACCCGTTCATGCGCGGTCCGGTACGGGC
CGCCGGCTACATTTCCAATGACGATGGCGCCGGCCTGGTCGATGACTGCGTGGCCGCGGT
GCATGCCGGCGGCACCCTGGTCATCTTCCCGGAGGGCACCCGCAGCGTGCCCGGGCAGCC
GCCGCGCCTGCAGCGCGGGGCCGCCAACATCGCCGTACGGGGCCGCATCGACGTCACCCC
GGTGCGGATCACCTGCAGCCCGCCAACCCTGACCAAGGGACAGAAGTGGTATCGTGTCCC
CTCACGTCGCTTTCACGTTCGGCTGCAGATCGGCGAAGATATCCCGATCGCGCCTTTCTT
GGCCGAAGACGACTCGCCAAGGGGGGATGCCTTGGCGGCACGCCGCGTTACCGAGCACCT
TTCTCGTTATTTCGACCTGTCTGGAGAGCCGCCCCGTGCAAGCACTTGAGCACGAGATCA
AGGAATTGATCATTTCCTCCCTTTCGCTGGAGGACATCACGCCGGAGGACATCGATCCGA
CCGCGCCGCTGTTCGTCGAGGGCCTCGGCCTGGATTCGATCGACGCGCTGGAGTTGGGCC
TGGCGCTGCAGAAGAAGTACGGTGTCAGCCTCTCGGCCGATTCGGAAGAAACCCGTCGCC
ATTTCTCCAGCGTGCGCGCGCTCGGCGAGTTCGTCGCCGCCCGCCAGTCGTAACGGCGCC
AGGAATTGCCATGACCAAGAATGAACTGTTCGAACGCATCGTCAGCATCCTGACCGACAG
CTTCGAGATCGAAACCGCCCGGATCACCCCCGAGGCACGCCTGTACGACGACCTGGATAT
CGACAGCATCGATGCGGTCGACCTGATCGTGCAGCTCAAGCCGCTGCTGGGCCGCAACCT
GCAGCCGGAAGCGTTCAAGGCCGTGCGCACCGTGCAGGACATCGTCGATGTCGTGCATGG
GTTGCTGCCGGACCAGGCAGCCGCCTGACCGCAGCGCCGGCGGCTCCGCCATGGCACGCG
CACGCACGGTCGTGGTGGCTGCGATCTCGCTGGCCTACCCGGTGCTGGTGTACCTGGCGA
TGGGCCGTTTCGAGCCACGCTGGCTGTCGCTGCTGCTGTTCACCCTGGCCCTGCTGCGTG
CGCTGAGTACGCGCCAGCCGCTGTGGTGGGCCGCCGCCGCGGGAACCGGCCTGCTGGCCG
TGTTGGCCACCGTGCTGAACCAGGCCCTGCCGCTGAAGCTGTATCCGGCGCTGGTCAACA
TGGTGATGCTGGCGGTGTTCGGCACCAGCCTGCGCTTCGGCCCGCCGCTGGTGGAACGCC
TGGCGCGGTTGCAGGAGCCGGACCTGCCGGCGTTCGCGGTGGCCTATACCCGCCGCGTCA
CCCAGGTGTGGTGTGGCTTCTTCGTTCTCAACGGCAGCCTGGCCCTGCTGACCGCGCTTT
ACGCGTCGGACCGGGTCTGGATGCTCTACAACGGATTGTTGGCGTACGTGATGATGGGCG
TGTTGTTTGCAGGTGAGTGGCTGGTGCGGCGTCGGGTCAAGGCAGCGCACGCGCATGGCT
GAGTGGATTGCCCTGGACCGGCTGCTGGTGGACCCGCAGCCGCAGCGCAGCATCGGCGTG
TGCGATGGCGAGGTGATCGACCATGCCCGCTTCCGCCAGCGGGTGCTGGCCTGGCGTGCG
GCCTTTGCTGCTGCCGATGGCCGTGACTGGGCCCTGTACTTCGATGAGGCGGTGGCCTTC
GCTGCTGCGCTGTTCGGCGCCTGGCATGCCGGCAAGCGGGTGTTCCTGGCTGCCGACAAC
CTGCCGGCCACGCTGCAGGCGCTGCGGCCACAGGTGAGCGGTTTCGCCGGCGATGTTTCC
GCCGACTACCGAGCGCTGGTTGCCCCCACCGTTGGCGTGGACGGCGAACTGCAGGTGCTG
GACGAGCGCGCCTGCGAGCTGTGCGTGTTCACCTCCGGCAGCACGGGCCAGCCCAGTGCG
ATCAACAAGCGCATGGACCAGCTGGCGCGCGAGGTGGATGCGCTGCAGGCTGCGTTCGGC
GCGCAGCTGGAAGGCGTGCAGGTGCATGGCACGGTGTCCCACCAGCACATCTACGGCCTG
CTGTTCCGGGTGCTGTGGCCGCTGGCCGCCGGCCGCCTGATCCATCCGCGCCGGTTCTTC
CACGAAGACCTGGTGGGCGCGCTGGCCGGTACCGACACGGTGCTGGTGGCGACGCCAGCC
CACCTCAAGCGCCTGCCCGAGCAGCTCGACTGGGCCAGCCTGCACGGCCGCCTGCGCGCG
GTGTTCTCCTCCGGTGGCCCGCTGCCCGAAGAAGCCGCACGCCAGGTACGGCAATGGCTG
GGCGTGGCACCGACCGAGGTTTACGGCAGCAGCGAAACCGGTGGTATCGCCTGGCGCCGC
TGGGATACCGACCTGCCACCGTGGCAACCGTTGCCGGGCGTGCAGTGGCGCATCGAGGAT
GGCTGCCTGGCCGTCGCCTCGGCGCATCTGGAAACCCTCGACTGGTGGCGCACCCAGGAC
CGTGTCGAAGCCCTGGCCGATGGCCGCTTCCGCCTGCTGGGCCGCGCCGACCGCATCGTC
AAGATCGAGGAGCGCCGCGTTTCGCTGGATGCGCTGGAACGCGCGCTGCGCGAAGACACC
GAAGTGGACGATGTGAGAGTGCTGGTCCTGCCGGGACAGCGTGAGCAGCTGGCAGCGGTG
GTGGTACCGGCCAGCCTGGCGCTGCTGGAGGGCGGTGACGCCGCGCGCCGCGCGCTGGGC
CAGCGCCTTGGCGCGCGCCTGGCACAGGCGCATGACGCGGTCACCCGGCCGCGCCGCTGG
CGCCTGGTGAAGGCGCTGCCGATCAATGCACAGGGCAAGGTCACCCAGGCGGCACTGGCG
GCGCTGTTCCAGCCGCTCATGCCGGTGCCGGTCTGGGATCACCGCGATGCTGCCAGCGCT
ACGTTGCGCATGACCCTCGACCCGGCGCTGCGGCCGTTCCAGGGCCACTTCCCGCAGGCG
GCGATCCTGCCCGGCGTGGCGCAGCTGGACTGGGCCGTGCGTTTTGGCCGCCAGGCGTTC
AGCATGCCGGCCGGATTCCTGCGCATGGATGCGGTGAAGTTCCAGCACGTGGCCCGCCCG
GGCGATGAGCTGACCCTGCAGCTGGACTGGGATGCCACGCGCAATGTGCTGGCCTTCCGC
TACACCTCCAGCCACGGTGTGCATGCCAGCGGCAAGGTGGTTTTCGCAGATGCGGACTGA
TCCGGCCGTTGCCGGTGCCGCGTTCGCGCCACTGGTGGTGATTCCCGTCTACGACCACGA
GCACGCCATCGGGGCGGTGGTCGACGGCGTGCAGGCCGCCGGGCTGCCGTGCCTGCTGGT
CGACGATGGCTCGCATGAAGCGTGCGCGACGGTGCTGCGTTCGCTGGCACAGCGCCAGGG
CGTCGACCTGCTGCGCCTGGACATCAACCAGGGCAAGGGTGGGGCGATGCTGGCCGGTTT
TGCCGAGGCCGCTGCGCGTGGCTACAGCCACGTGCTGCAGATCGATGCCGACGGCCAGCA
CGATACCGCCGACCTGCCGCGTTTCGTCGAGGCGGCGCGTGCGCACCCGGGTGCGGTGAT
CTGCGGCATTCCGGCCTACGACGCCAGTGTTCCCAAGGCGCGCCTGTATGGCCGCTACGC
GACCCACATCTGGGTCTGGATCAACACACTGTCGCTGCACCTGCGCGACACCATGTGCGG
CTTCCGCGTGTATCCGCTGCCGCCGGTGCTGCGCCTGGTCGGTGAAGAGACCATCGGCCG
CCGCATGGATTTCGATACCGAGGTGATGGTGCGCCTGTACTGGCGACAGCTGCCGGTCGA
GCACCTGGCCACGCGGGTGACCTATCCCGCCGATGGCGTGTCGCACTTCGATGTGTGGCG
CGACAACGTGCGCATCAGCCGCATGCATACCCGCCTGTTCTTCGGCATGCTCTGGCGCGC
ACCGCGCCTGCTGTGGCGCCGCCTGCGGGGGCAGCGCTGAGATGGCGGCCGCGCAGGGCG
CTCCGCACTGGGCCGACATCGGCGAATCGACGTCGGTGGCCGGCGTGTTGTTCCTGTGCT
GGGTGCACCGCTGGTTCGGGCGCTGGCCGTTCCGTCTGTGCGTGTGGCCGGTGGTGGCCT
GCCACTGGCTGGGCAACCGCGTCGGCCGCCAGGCCTCCATGCAGTACCTGCAGCGCCTGC
AGGCACACAGCGGTGTGCTGGGCCGTGCGCCGACCCGGCGCGACAGCCTGCGCCACTTCT
TCGCCTTCGCCGACACGATGCTGGACAAGATCCTCGGCCTGGGCGGGCGCTATCCGGCCG
AACGCATCCACCTGCATCGCGACCTGGTGCTGGACAAGATCGCGCGCCGCGAAGGCGGGC
TGATCCTGACCGCGCACATCGGCTGCCTGGAACTGTGCCAGGTGCTGGCCGAACAGGTGC
CGGGGTTCCGCATCACCGTGCTGGTGCACACCGCGCATGCGCAGCGCTTCAACCGCCTGC
TGCAACGGCTGGACCCGCTGGCGGCGGTGGAACTGGTGCAGGTAACCGAAATGGGCCCGG
CCACGGCAGTGATGCTGGCCGAGCGCGTCGCGGCGGGGGGCTTCGTCGCCATCGTCGGCG
ACCGCACGCCGGTGCAGGGCGGACGCAGCGTCACCGCCGATTTCCTTGGCCACCGCGCCC
CGTTCCCGATCGGTGCCTATGTGCTCGCCGCCGCACTGGGCTGCCCGGTCTACACAATGG
CCTGCCTGCACCAGGGCGAGGGCTACCGCGTGGCATTCGAACAGTTCGCCGAACGCATCG
TGCTGCCGCGCGGCTCACGCGATGCGGCACTGGCCGAACAGGCACAGCGCTTCGCGCGCT
GGCTGGAACTCCAGGTCATCCAGTCCCCGTTGGACTGGTTCAATTTCTTCCCCTTCTGGG
ATCAGGCTCCGCATGACGACTGACGCCGTACCCGCGTGCCGCTTTGGCGATGCACCGTTG
ACCATCGAAGACGTGGTTGCCCTGGCCCAGCGCCAGTGCGAGGCCGCACTGAGCGACGCG
CCGGCGTTCCGCGCCCACATCCAGCGTGGTGCCGACTTCCTCGACCGCCTGCTGCGCGAG
GATGGCGTGATCTACGGTGTGACCACCGGCTATGGCGATTCGTGCACGGTGAACATCCCA
CCGGCACTGGTGGCTGAACTGCCGCACCACCTGTACACCTACCATGGCTGCGGCCTGGGC
CGTTACCTGGACCCGGTCGAGACCCGTGCGGTGCTGGCGGCGCGCCTGGCCTCTCTGGTG
CGCGGCATGTCCGGTGTAAGCCTGCCGCTGCTGGAAGGCCTGGCCACGCTGCTGCAGCAC
GACGTGCTGCCGATGATTCCGGCCGAAGGCTCGGTCGGTGCCAGTGGCGACCTGACGCCG
CTGTCATACGTGGCGGCGGTGCTGTGCGGCGAGCGCGAGGTACTGCACGACGGCCGCGTG
CAGCCGGCGGCGGACGTGCTGGCGAAGATCGGCATGACCCCGCTGAAGCTGCGGCCGAAG
GAAGGCCTGGCGATCATGAACGGCACCGCGGTGATGACCGGCCTGGCCTGCCTGGCCTGG
CAGCGCGCCGACTACCTGGCACGCATGGCTACGCGCCTGACCGCGTTCAACGTGCTGGCC
AGCGACGGCAACGCGCACCACTTCGACGAAACCCTGTTCGCCGCCAAGCCGCACCCGGGC
CAGGGCCGCATCGCCGCGCGCCTGCGCAGCGACCTGCACAGCGAGCGCCCGCCGCGCAAT
GAACAGCGCCTGCAGGATCGCTACTCGCTGCGCTGCGCACCGCATGTGATCGGCGTGCTG
GAGGACAGCCTGCCGTTCCTGCGCCAGCTGATCGAGACCGAACTGAACAGCGCCAACGAC
AACCCGCTGATCGACGCCGACGGCGAGCGCATCCTGCATGGCGGCCACTTCTACGGGGGC
CACATCGCGCTGGCGATGGACACCCTGAAGAACACCGTGGCCAACGTTGCCGATCTGCTC
GACCGGCAGCTGGCGCTGGTGGTGGACGCCCGTTACAACCATGGCCTGCCGGCCAACCTG
TCGGCGGCCACCGGTCCGCGCGCGGCCATCAACCATGGCCTGAAGGCACTGCAGATCAGC
GTGTCGGCCTGGACTGCCGAAGCGCTGAAGCAGACCATGCCGGCCAGCGTGTTCTCGCGT
TCCACCGAATGCCACAACCAGGACAAGGTCAGCATGGGCACCATCGCCGCGCGCGACTGC
CTGCGCGTGATCGAGCTGACCGAACAGGTGGTGGCGGCAATGCTGATCGCCGCGCGCCAG
GGCCTGGCCCTGCGTGAACGGGTTGGCCTGAATGCGCAGCTGCATGGCAGTCTGGCCGAC
ATGTACGCCGACCTGGGGCAACGCATCGCCCTGGTCGAGGAAGACCGCGCGCTGGATCGC
GAACTGCGGGAACTGCTGGTGGAGATCCGCGCGCAACGTTGGGAGCTGTATGCCGGTGAA
TGAGGCCATTGAACGGGTTGGCGAGATTGCGTTGACCCCCGCCTTCCATGACTGCGATCC
GATGAACGTGGTCTGGCATGGCAACTACTTCAAGTACTTCGAGATCGCGCGCTGCGCGCT
GCTCGGTCGCTACGACTACGACTACCCGCAGATGCTCGAATCGGGCTACCTGTGGCCGGT
GGTCGACGCGCGGGTGAAGTACGTGCGCCCGCTGCTGTTCAACCAGGCGCTGCGCGTGGT
CGCGCGCATCGTGGAATGGGAGAACCGGCTGAAGATCGAGTACGAAATCCTCGATGCGGA
AAGCGGCCAGGTGCTGACCCGGGCGATGACCATCCAGGTCGCGGTGGACGCGGCCAGCAA
GGAAATGCTAAACCAGTGCCCGCCGGTACTGTGGGAACGCCTGGGAGTGCCTGCGCCATG
AACCGAGCGAACCGTTTCGCGCGTGCGCTGCTGTGCGCGCTGCTGCTGGTGGCCGCACCA
CTGGTGCAGGCGGCCGACCCCGCCATCGATGCGATTACCCAGGCGGTGGCGCGGCCGGAT
GTGCTGCGTGGCCAGTTCACTCAGGAAAAGCAGGTGAGTGGCTTCAGGAACCCGCTGCGC
TCGCAGGGCCGGTTCGTGGTCGCGCGCCAGCACGGCGTGATCTGGACCACGCTCAAGCCG
TTCCCCTCGGAAGTAGTGGTCACCGCCGATCGCATCCTCAGCCGGCAGCGTGATGGCAGC
ACCCGCGTCGAACTGGACGCGCGGCAGCAGCCGGCGATGCGTTCAGTGAATGCGATCATG
TTCGCGTTGATGAGTGGCGACGTGCAGGCACTGTCCAGCCAGTTCAACGTGGCGGCCAGC
CGTGAAGGGCAGGGCTGGCGGCTGCGCCTGACGCCGAAGTCGGCGATGCTGGCCAAGGCC
TTCGAATCGCTGACCCTGCAGGGCGACCGCTACGTGCGCCAGGTCGAGATCGTCGAGGCC
AACAAGGACCGCACGCAGATCCAGTTCAGCGCGTTGAGCGAGGCGCCGGCCACGCTCAAT
GCCGACGAGGCCCGCCGCTTTGAGTGAGGCCGTGGCATCGAACGCACCGGACCGGTTGCG
GCGCTGGTGGCACTGGCTGGGCATTGCCTGGCTGCTGGTGCTGCTGGCGCTGGGCGCACA
GCAGTGGCAGCTGTGGAGCCAGCAATCGCGGATCGACACCGACATCCTCGCCCTGCTGCC
GCAGGATGCGCACGACCGCCTGTTGAGCGACGTCACCCGGCGCATTGCCGATGGCAGTTC
GCGGCAGGTCGTGGTGCTGCTCGGCAGCAAGGACAGCGCGGCTGCCAAGCGCGCGCAGGC
GGCCTTTGCGGCGGCCATGGCCAAGGATGCCGACCATGCCTTGCTGGTACCCAGCGGTTC
GATCGAAGGCTGGTTTGACGAGGCGCGCGCGTTCTACGCGCCGTACCGCGACCGCCTGCT
GACACCGGCCCAGCGCGAGCAGTTGCTGGGCAGCGAACCGGGCGTGTTGGCCGAGCAGGC
GCTGGCTGCGCTGTATGGCCCGATGGGTGCGCCGCGATTGACTGAATGGCGCCAGGATCC
GTTGTCGCTGTGGCCGCAGTGGTGGCAGCAGCAGGCGCAGGGTTCGGGCCTGCGGTTGGG
CGATGACGGCCTGCTTGAAGCCGAGGGCAGGCATTGGGCCGTGCTGCAGTTCGATACGCC
CGGCTCGGCGTTCCAGCTGGATGGCGAGCGCCACCTCGATGGCCTGCTGGAACGTGCCGG
GCAGGCCGCCACGGCGGCGGCGCCTGAGCTTGAAATCCTGCATGCGGGCGTGCCGCTGCA
TGCCGAGGCCGCTGCGGTGCAGGCCAACCAGGAGATCAACACCATCGGTTGGGGGTCGCT
GGCGGCGGTGCTGCTGCTGGTGTGGCTGGCATTCCGCTCGCTGCGCCCGATCCTGCTGGT
GGCCGCCTCGCTGCTGATCGGCTGTGGCGTGGCGCTGGCGGTGACGGTGCTGGTGTTCGG
CAAGGTGCATGTGCTGACCCTGGTGTTTGGTGCGTCGCTGGTGGGTGTGGCCGAGGATTA
CGGCATTCACTGGTTCGCCTCGCGCCAGGCCGAACCGGCCGATCGTCGCTGGAAACTGCT
GCGGCATCTGCTGCCCGGCCTGTGGCTGGCCCTGCTGACCAGTGCGCTGGCCTACCTGGC
ATTGGGCCTGGCCCCGTTCCCCGGCCTGCGCCAGATGGCACTGTTCTCGGTGGTGGGCCT
GGCCGCAGCTTTCCTCACGGTGATCTTCTGGTTCCCGTGGCTCGACGGTGGCGAGATCCG
CCAGACCCGCTTCTCGCAGTGGCTGGGCAATACGCTGGAGCGCTTCCCGCGCCTGCATGG
CCGCCGCGCGGTGACGATGTTCGTGGTGATCACGCTGGCGCTGTCTGCCATCGGCATCGC
GCGCCTGCAGAGCAACGACGACCTGCGCAGCCTGCAGTCCTCGCCGCCGGCATTGATGGC
GCAGCAAATCCGCCTGAGCCAGTTGCTGGGCATGCCCAGTCCGGCGCAGTTCTACCTGGT
GCAGGGTGTCGATGCCGCGCAGCTGCTGCAGCGCGAGGAAGCACTGACCGAGCGCCTGCG
TGTGTTGGCCACCGACAAGCGCATTGGTGGCTATCGCGCGATCAGCGATTGGCTGCCATC
ACCGGCACGCCAGCAGGCCGATGCTGCGCTGACCGCGAAGGTGGAACCCGGCGTGCTGTC
GGCCGTGTCCGAGGCGGTGGGCGAGCCGCTGCAGCGGCCGCAGTTCGCCGGCGCGCCGCT
CACCGCCGAAGCCTTCCTGGCCTCGCCGGCCTCGCAGCCGTTCCGCCACCTGTGGGTGGG
TGAAGTCGGTGGGCAGATGATCAGCGTGGTGATGGTCGATGACCTGTCGCGCGCCGATGC
CCTGGCCACGCTGCAGGGTGCTGCCGAAGGCCTGCCCGGCGTGCGCTGGGTAGACCGCAC
CTCCGATTTCTCCAAGCTGCTGGGCCACTACCGCAAGCTGATGGGCGGGCTGCTGCTGGT
CGGCATCGCACTGGTGTTCGGTGCGCTGTGGCTGCGCTACCGCCGCCAGGCCTGGCGCGT
ATTTGCCCCCACCCTGATTGCCGGCGCACTGACCCTGGGCCTGCTGGGCCTGTTCGGCCA
GCCGCTGCAGCTGTTCAACGTGCTGGCGCTGATGCTGCTGCTGGGCATGGGCATCGACTA
CGGCATCTTCCTGATCGAACACCGTGGCGATGCCAGCGCATGGCTGGCGGTCTGCGTGGG
TGCGGCCAGCACCTGGCTGTCGTTCGGCCTGCTGGGCCTGTCGCAGACCCCGGCGCTGCG
CGCGTTCGGCCTGACCCTGCTGTTCGGCATCGGCCTGGTCTGGCTGATCTCGCCACTGTT
CCGGCCGCCACCGCATGACCTGCCGCCGGCCTGAGTCCGCCTTCCGCTTTTCTTCTTTCC
CTGATCGAGCAACAAGGACGCCCCGATGAGTACTGCTGTGGATGCTGTCGAACGCACTGA
AATCCTGATCATCGGCGCAGGCCCGGCCGGCTCCGTGGCCGCGGCGATGCTGCGCCAGCA
GGGCCGACAGGTGCTGATGCTGGAGCGCCAGCAGTTCCCGCGCTTCTCCATCGGCGAAAG
CCTGCTGCCACAGAGCATGGAGTACATCGAAGCAGCCGGGCTGCTGCAGGATGTGGTCGA
GGCCGGTTTCCAGTACAAGAACGGCGCGGCCTTCGTGCACGGTGAAGCGCGTACTGCCTT
CGACTTCCGGAAGAAGTCCTCGCCGGGCTGGGGTACCACCTACCAGGTGCAGCGCGCCGA
CTTCGACAACGTGTTGGCACGCGGCGCCGAGCGCATGGGAACCACGCTGCGTTTCGGTGA
TGAAGTGCTGTCGGTCGAACCCGGTGAACAGCCTGCGGTGAACGTGCGCCGCCCGGATGG
CAGCGAATACCGCATCGAGGCCGATTTCATCCTCGACGCATCGGGCTTCGCGCGCCTGCT
GCCGCGCCTGCTGCAGCTGGAATCGCCATCCAATTTCCCGGTGCGCGGCGCGATCTTCTG
CCACGTGCGCGACAACATTCCGGCCGAAGCCGACTTCGACCGCAACAAGATCCTGATCAC
CACCCATCCCGAACACATCGACGTCTGGTACTGGACGATTCCATTCTCCAACGGCTGCTG
CTCGCTGGGCGTGGTCGCCGAGCCGTCGTTCTTCGAGCGCTACGAAGGCGACGACCTGCA
GAAGCTGCAGGCCATCGTCGGCGAGGACCCCAACCTGACCCGCCTGCTGGCCAATGCCGA
ATGGGCGGTGCTGCCGGTGCGCCGCATCACGGGTTACTCGGCCAATGTCAGCTCGCTGTG
GGGCCCCGGCTACGCGTTGCTGGGCAACGCCGGCGAGTTCCTCGACCCGGTGTTCTCGTC
CGGTGTGACCATTGCCTTCAAGTCCGCGCAGCTGGCCAGCGAGTGCCTCAAGCGCCGTTA
TGCCGGCCAAACCGTCGACTGGGAAGCTGAATTCTCGATCCCGCTGCGCGCCGGCGTGAA
GACCTTCCGCCGCTTCGTGGAAAGCTGGTACCAGGGCGGCTTCCAGAAGATCATCTACCA
CCCGCAGCAGCAGCCCGAAGTGCGCGACATGATCAGCTCCATCCTGGCCGGTTACGCCTG
GGACACCAAGAATCCGTATGTGGCCGATGAAAGTGGTCGCCGCATGCGCGTGCTGGAGGA
ATTGTGCAGCGCCTGATCTTCCGTACTGCGGCCCTGCTGCTGTGCCTGCTGCTGGCCGCC
TGTGCCGGGCGCATGCCCAAGCCCCAGGTGGAGCTGCCGCCGCTGCGGCTGTCGCCGGCC
AGCCTGCCGGCGCCGCTGGCCCTGCAGCAGCAGCTGCATTTCCGCTTCGGCAGCCATGAG
CGCGACCTCGACGCGCTGCTGGAAGCCGACGCGCAGCAGGTGCAGCTGGCGGTGCAGGCG
ATGGGCCAGACCGGCGTGCGCCTGCAGTGGGACGGCCAGCAGCTGACCCAGCAGCGCGCG
CCGTGGCTGCCGCCGCAGGTACGTGCCGAGCGTGTGCTGGATGACCTGCAGTTCGCGCTG
TGGCCGACCGCGGCCATCGCCGCCGCGCTGCCGTCCGACTGGCAGGTCAGCGACGACGGC
CAGCAGCGCAGCCTGTCGCGCGATGGCACGGTGTGGCTGCAACTGCAGCGCCTGGACGAT
GGCAGCGTGCAGCTGGACAACCGTGCCGAAGGCTATGCGCTGCGCATCGAATCGATCGAC
ATGGCCGGACAGGACCGATGAGTGCACCGATCTACCTGAACGACCTGGGCGTGGTCTGCG
CGCTCGGCGATGGCCGCGCCGCTGTCGCGTCGGCGATGTTCGCCGACGTGCCGGGCGGGC
TCAGTGACAACGACAGCCTGTTGCCGGGGCGCACCCTGGCGCTGGGAGAAGTACGCACGC
CACTGCCGGCGCTGGAGGAACTGCCGGTGGCCCTGCGCGGCCGCAACAACGCCCTGCTGG
ACGTGGCACTGGCGCAGATCGCTCCGGCGGTGGCCGCCGCGATCACCCGCCATGGCGCCG
AGCGCGTGGCGGTGGTGCTGGGCACCAGCACCTCGGGCATCGGTGAGTCCGAGCAGGCCC
TGCGCACCCACGCCGAACAGGGCCAGTGGCCGCAGGGCTTCGATTACGCCCAGCAGGAAA
TGGGTACTGCCGCGCAGTTCGTGCGCCAGCGCAGCGGCGCTCAAGGGCCCGCGTGGACCC
TGTCCACCGCCTGTTCGTCCAGTGCCAAGGCGCTGATGTCGGCTGCACGCATGCTGCGAG
CCGGTATCGTCGACGCCGTGATCGCAGGCGGCGCGGACTCGCTGTGCCGCTTCACCGTGG
CCGGTTTCAGCGCGCTGGAATCGGTGTCGGCCCTGCGCTGCAATCCGTTCTCGCAGCACC
GCGCCGGTATCAACATCGGCGAGGGCGCCGCGCTGTTCCTGCTCACCCGCGAGCCGGGTC
CGGTGTGCCTGGCCGGGTGGGGCGAATCGGCCGACGCCCACCACATGTCCGCGCCGGACC
CGCAGGGCCTGGGTGCCATCGATGCACTGCAGCAGGCGCTGCAGCGCGCCGGCTGGGCGG
CCGATGAAGTGGACTACGTGAACCTGCATGGCACCGCCACCGGGCACAACGATGCGATGG
AAAGCCTGGCGGTTTCGCAGGTGCTGGGCAACGGCATTCGGGCCAGTTCGACCAAGCCCC
TGACCGGCCATACGCTGGGTGCGTCAGGCGCGATCGAAGCTGCATTGTGCTGGATCGTGC
TGGCCGAGAACCCGCAGCAGCAGCTGCCACCGCACTGGTGGGACGGCGTGGCAGACCCCG
CGCTGCCGGCACTGCCGCTGGTCGCACCGGCCACCCGCCTGGCGCAGGCACCGCGGCGGG
TGCTGAGCAATTCGTTCGCCTTCGGCGGCAGCAATGCCGTGCTGGCGCTGGAGCGTCGAT
GAACATGCTGTATGCAATTGAAGAGGTGGTACCGCACCGCCAGGACATGTGCCTGCTGGA
GCGCATCACGCACTGGGACCAGGACACCATCGAGGCGGAACTGGTGGTGCCCGAGGCCGG
CCTGTTCGTGGAAAACCACGAAGTGCCGGCCTGGGTGGGCATCGAATACATGGCACAGGC
CATCGCGGCCTGGGCCGGCTGCCGTGCGCGTGCAGCGGGCAAGCCACCGCAGCTGGGCTT
CCTGCTCGGCAGCCGCCGCTACAACAGCGCGCGCTGCAGCTTCCCCAGCGGCTCGCGGCT
GCGCGTACAGGCGCGCTGCGAGCTGTTGGGTGACAATGGATTGGGGATGTTCGCCTGCCG
CATCCTGGCGGGCGAGGACGAATGGGCTACAGCCAACGTGTCGGTGTTCGAACCGGCCGA
TGCGATGGCCTATCTGGAGAGTGGACAGGCATGACAGGGAATCGAAGCGTGCTGGTGACC
GGCGCCAGCCGGGGCATCGGCCGGGCCATCGCGCTGCGCATCGCGCGCGATGGCTTCGAC
GTGGTGGTGCATTGCCGCAGCCGCCTGGATGAGGCACAGGCCGTGGTGGCCGAGATCCAC
GCGTTGGGCCAGCAGGCCCGCGTACTGATGTTCGACGTGGCCGACCGCGAGGCCGCACGC
GCCGCGCTGGAGGCCGATGTCGAAGCGCACGGCGCGTACTACGGCGTGGTCTGCAATGCC
GGCATCGCCCGTGACGGCGCCTTCCCGGCACTGTCGGCGGAGGATTGGGACCAGGTCATC
CACACCAACCTGGATGGCTTCTACAACGTGCTGCATCCGCTGATCATGCCGATGGTGCGG
CGGCGCAAGCCGGGCCGCATCGTCACCCTGTCGTCGGTGTCCGGACTGGCCGGCAACCGC
GGGCAGGTCAATTACAGTGCCGCCAAGGCCGGGATCATCGGTGCCACCAAGGCCCTGGCG
CTGGAACTGGCCAGCCGCCAGATCACCGTCAACTGCGTGGCCCCGGGCCTGATCGAGACC
GAAATGCTCAACGATGAAGTGATCGAACACGCGCTCAAGCTGATTCCCGCCGGCCGCGTC
GGCCGTCCCGACGAAGTGGCGGCCACGGTGGCGTTCCTGCTGTCCGAACCGGCCGGCTAC
ATCACCCGCCAGGTGATCTCGGTGAACGGGGGCATGCTCTGATGGCCACCGATCGTCGCG
TCGTGGTGACCGGTGCGTCCGCGATCAGTCCGCTCGGCCATGACTGGCCGACCATCGAGG
CGCACCTGCGCAGCTGCCGCAACGCGGTGCGCGCGATGCCCGAGTGGGATGTCTATGCCG
GGCTGAACACCAAGCTGGCTGCGCCGGCGCAGGACTTCGCGCTGCCGCCGAACTACAACC
GCAAGACCACCCGCTCCATGGGCAAGGTCGCGATCATGTCGGTGCGTGCCACCGAAGTGG
CGCTGCGCGAAGCTGGCCTGCACGAGCACCCGGTGCTGCGCAGCGGTCGCACCGGCGTGG
CCTATGGTTCCTCGTCGGGCAGCCACGAAGCCACCGGCGAGTTCGGGCGCATGCTCAACG
AGCTCACCACCGAAGGCATCAGCGCCACCACCTACCTGAAGATGATGAGCCATACCGCGC
CGGTCAACATCGGCGTGTTCTTCGGCCTGTCCGGGCGTGTCTACACCACCTCCAGTGCCT
GCACCTCGGGCAGCCAGGGCGTGGGCGCGGCCTATGAAGCGATCCGCAGCGGCAAGCAGA
CGGTGATGGTCGCCGGTGGTGCCGAGCAGCTCGACGCTACCGCTGCGGCGGTGTTCGATA
CCCTGTTCGCCACCAGCGTGCGCAACGACGCGCCGCAGACCACGCCGCGCCCGTTCGATG
CCGGCCGCGATGGCCTGGTGCTGGGCGAGGGTGCCTGCACGCTGATCCTGGAAGACCTGG
AGCACGGGCAGGCGCGCGGTGCCACCATCCTTGCCGAGGTGGTCGGCTACGGCACCAACA
GCGACGGCCAGCACGTCACCCAGCCCAGCGCCGACACCATGGCCCAGGCCATGCGCCTGG
CGCTGGAGGATGCGGGCCTGGAGGCGGCGCAGATCGACTACGTCAACGCCCACGGCACCG
CCACCGATCACGGCGACATCGCCGAGACCCAGGCCACCGCGCAGGTGTTCGGCAGCCGCG
TACCGATCAGCTCGCTGAAGAGCTACGTCGGCCACATGCTCGGTGCCTGTGGTGCGTTCG
AGGCCTGGCTGAGCATCGAGATGATGCGTGCCGGCTGGTTCGCCCCCACGCTGAACCTGG
CCGAGGTTGACCCGCGCTGCGGCCAGCTCGACTTCATCACCGGGCAGGGCCGCGAATTGC
AGGCCGAGTACGTGATGAGCAACAACTTCGCCTTCGGCGGCATCAACACCTCGCTGGTGT
TCCGCCGCTGGAGCGAATGATCCACCGTCCCATCCCGCCTTTTTCCTCAACCCACCCGCA
CCCCCGACAAGGAGATGTTCCGATGCGCCGCACCCTGATGATCGCCACGGCCACTGCACT
GCTGGCCCTGACCTCCACCGCCTCCGCCCGCGACACCCGCGTTGAGCAGTCCCTGCAGGA
GCTGGTCACCTCGCAGGCCGCCCGGGACGCCGGCATCGACGGCAGCGTGCGCTTCTACCT
GGCCGGCCAGCCGGTCAGCGTGCAGCAGCGCTTGGGCGAGGACGTGACCAACAAGAAGAC
CAACGCCGCCAACAAGAGCGATGCCGAGGCCTGCCGCTGGGTCGCGCTGTCGGCGCTGCG
CGCACTGCAGGACGGCGCCAAGTCGCGCGGTGCCAACGCGGTGGTCGACATCGTCAGCTA
CTACAAGAAGAACGAGTTCAAGAGCAGCACCAACTACGAATGCTATGCCGGTACGATCCT
CGCTGGCGTGGCGCTGAAGGGCACCTACGCCAAGGTCAAGTAAGCGACCGCAGGGCAGCG
GCGTTGCCTGAACGCCGCCGCCACATTGCTGAACCCCGTCGGGGAAACGCCGTCGATCAC
GCCGCCATCGTCGGCCGACGGCTTTCCCCGGTGTCGGCTTTCCGACACAATCATGGCTCT
TCCCGGGTTATCGTCCCGCGGACATGCACGCCTACGTCTATAAAAGCCAACTCAAGCCTG
ACACCTACGTCTACGTTCCCCGACGCGATGATTTCAGCGCGCTGCCTGCGCCGCTGCTCA
CCTCGCTGGGTGCGCTCACCTTCGTCCTGGACGTGGCCCTGGATGCCCAGCGTCGCCTGG
CCCAGGCCGACCCGGACAAGGTTCGCAGTGACATGAGCGAGCGCGGGTTCTACCTGCAGG
TGCCGCCGTCGGTGGCCAGCCTGATGCCGCGCCACTATGACTGACGTCTCCCGTCCGCGC
GCCCTGTCGATCGCCTTCGCCGTGGGCGCCGTGCTGGCACTGGGTGCTGCCGTGGGCGGC
GTTGCGGGTGCCATCCTCGCCGCCCTGGCGCAACCGGCGTTCGCGCTGGGCGTGTCCTGG
TGGCGGCGCAGCCGTGCGCTGCTGCCGCTGAAGGTGGTTGCACGCCAGGACCTGCCGGCG
CTGCTGGCACTGTGGGCGGCCGCACCGCTGCTGCTGGCGCTGCTGCTGGCCTGGCCGCTG
GCGGCGCTGCGTGACAGCGGCAGCCTTGCGGCGGTGCTGGGCCTGAGCGTGCTGGTCAGT
GCCGGCCTGCTCGCTGCCTGGCGCACCTGGCCGTTGTGGAACGATGTCGAACGGCTTGAT
GGCCGCCTGGCCCATCATTGGCAGGCGCTGGCCGGTCGCGACCTGACCGCTTGGCGCGGT
CTCGGCGTGGCGGCGCTGGTGATCGCGCTGGCCGCGCTGGTGGTGCTGCCGGCCTGGCCG
GGACTGCTGCCGGAGAGCGCGCGCTGGCCCGCTGCGCTGGCGGTGGTGGTGGTGTCTCCC
GTGCTGCACCTGCTGCTGCAGCGGGTCGCGCCGGCGCCGCTGGTGTCGTTGCGCCCCAGC
CCGATGGCGACGTCCAGCGCAGAACACGAACCGATGCTCGCTGCCGCAGCCGAGACCGCG
CCGCTGGAGGCGATGGCTCCGCAGGAGCTGACCCCGGCCCTGTATGAAGCCGCCCGCCAC
GGCCGCATCGACCGCGGCCTGCAACTGCTGCAGGCCGGCGCCGATCCGTATGCGCTGCCC
GACCCGAGCTGGCGCGACCAGCGCAGCCTGGCGGTGCTGGCGGCGGTGCTGCCGGACCTG
CGCCTGCTGCGCGAACTGATTGCCCGCGGCGTTGACGTGAACGCGCCGCACCGGGGCATG
ACCCCGCTGCTGGCCGCCACCCGCGACAGCTGGCATGGCCGCCCCGAAGCCGTGATGACC
CTGCTCGCCAACGGTGCCGATTCGCGTGCCACCGACAGCGATGGCAACACCCCGCTGCAC
CATGCCGCGCGCAGTTCCGACCCAGGCGTGGCCGCGCTGCTGCGCGATGCCGCCGCCGAA
GTCGATGCGCTGAACAACGAGGGCTGGTCGCCGCTGGCCGTGGCCTGCCAGGTCGGCAAC
TGGCGCCTGGCCCGCTTCCTGCTCGAACGCGGTGCGCGCAGCGAACCGGCAGAGGGCACC
CCGGTGCTGCTGGCCGCCGCCGCCACCGAAGACGACGATCCGGCTGGCGTGCAGCTGCTG
CTCAAGCACAAGGCGCGTGCCGACGCGCGTGATCGCCAGCGCCGCAGCGCGCTGCACGAG
GCGGCGCTGGCCGGCCACGTTGAAATCATCGGCGTGCTGCTGGCCGCCGGTGCCAACCTG
GAAGCACGCGATGCACTGGGGCGTACGCCCTGGCTGGAAGCCGCCCGTGCCGGGCGCGCC
GCGGTGGTCGAACACTTGCTGCCGCACAAGCCGGACCTGGTTGCCGTCGACGGCGAAGGG
CGCAACGCAGTGCAGCTGGCGGTGATGGCAGAGGATGTCTCGCCGTTGCTGGTCAAGCGC
CTGGTGGAGCTGGGCATCGCCGCCGACGCGACCGATCCGGTCGGTCGCCGTGCAGTGGAC
TACGCTGCCGAAGCCGGGCGCTGGGCGATTGTCGCCCTGCTGGATCCGTCCTATCCGTTG
CCGGCCGCGGTCAGTGACGGCCTGGCCGAGCGTGGCGAAGCCGCCAGTGCCAGCGGCCTG
CTGCCGGACCGCCCGCCGCTGACCCTGCTGCGCGAGGCGCTGGGCTTCGGCAACACCGAA
GGCATGGCCGCGCTGGCCAAGCTCTGCCAGCCGGAAGAACTGGGCGGCCTGCTGCTCGAC
CCAGAGCTGGCGCTGGAGCCGCGCGCGGTGGATTGGCTGCTGGGCCACGGCGCCGATCCC
TACGTGCGCGACGCCTGTTCCGATACGCCGATGTTCGCGTTGCTGTCGCGCGGAATCGAT
GCGGTGCCGGCGTTGCAGGTGATGTTGCAGCGTGGCTTGTCGCCGGCCGGACGCGGTGGC
CTGGCACGCTTCCTGGCGGCCTGTGCGCAGCACGACCAGGCCGCCCGTGGCCTGGAACAG
CTGGCGCTGGAATTGCTGGAGCGTGGCGCCGATCCGTTCGCGGCTTCGCCGGCCGGTGAT
CCGCCGTTGTCGCTGGCGGTGCGCCTGGGCTGGCTGCGCCTGCAGCAGGCGCTGCTGAAG
GCGGGCGTCGATCGTGAAGCGCGCGACAGCCATGGCATGACCGCATTGCATCTGGCCACC
GCATTGGCCCGCGAAGGCGCGCTGAAGCTGCTGGTGCAGCACGGTGCCTCGCCGGAAGCA
CGCGCCGCCGATGGACAGACGCCGCTGGGCGTGGCGCTGTCGATTGGTCGCCGCGATCTG
GCCGACTGGCTGGACTGGCGGGTGTGGCCATTGCCGCGCCGCACCCTGCGCGAGTCCGAT
CTGCCGGCCGCCGCAATGGCCGGTGACGTCGACGCGGTGCGCCGCCTGATCGATCTGGGC
TTCGCCGTCGATGCGGTTGATGCGCAGGGCTGCACCGCGCTGCTGCGCGCCGCCGGCGGT
GGCCATCTGGCGGTGACCGACCTGTTGCTGGCGCGTGGCGCTGATCCGCAGCACGCAGCG
GCCAGTGGTGCCACGCCGCTGTCGGCGGCGGTCAGCATGCGCCAGGTGGACATCGTCTCG
GCCCTGCTCGACGCTGGCGCCAAGCTGGAACACCGCCTGCCGGGCGGAGTGACCGTGCTG
ATGCTGGCGTCCGCGCTGGGTCTGCCGGACATCGTTGCGCGCTTGCTCACCGCCGGTGCC
GACGTGCACGCCGGTGACGCCCAGCAGCTGGGCCCACTGCACTGTGCCGCGCTGTATGGC
TTCAGTGCCCGCGACCGCTCGCGCCTGCTCGCCCTGCTCGACACCCTGCTGCTGGCCGGT
GCCGAACCGGACCAGGCCGCGGCTGGTTCGGTCACGCCGCTGCTGCTGCTGCTGGGCGCA
CGCGCCGAGCCCGGCACCGCCTGCGACGAACAGGTGGTGATGGCCGCAGTGGAACGCCTG
CTGGACGAAGACGTGAGCCTTGAGGTGCGTGATCCGCGCGGCTTCGGACCGCTGCACCTC
GCGGCCCTGCACGGCCTGCCGCTGCTGGTGCAGCGCCTGCTGCGCGCTGGTGCCGATCCG
GAGGCGCGCGACAGCCTCAACCGCAGCCCGCGCGAGATCGCGGTGATGCGTGGCTTCATC
GACGTGGCCGGCGAGTTTGAACCGCGCGTGCCGGGTGTCTCGTCGATGGCGCGGTTCCTG
CGCGACAACGGTTGAGCCGAGGTCTGCGACATCCACGCATGGCGTGGATCTACGGCCGGA
ATCCGCAGTGGGTAGTGCCGGCCGCTGGCCGGCAATCTCCTGAAACCTTCGGGATCCCGA
GGCTGCCGGCCAGCGGCCGGCACTACTGCAATCCGTGGTGGGTGCCGACCGTTGGTCGGC
ACGCCTACTTGCCGTCGCTTTCCGCGTCGGCCTCGAACAGATGCATCAGGTCGTTGCGTG
CGTCGCGCGAGGTCTGGATCACCGCTGCCTCGTCGTCGTACACCAGGTACTGGTCGCGCA
GCAGCTGCTCATCGTGCTCGCGGAAGCGCTGCACGTGGCGCTCGGCCACATCCGGTGCCA
CGCCCAGCGCGGTCAGCACGCGGCCGCTCATCTCCAGGCTGGTGCCGAACACTTCGCGGA
ACGGCTCGGCCGACATGTCCATCAACCGCCACGCATGCTGGCGGTTGCGTGCACGCGCCA
GCACCGTCGCGTCCGGGTACAGCCGGCGCACCATGCGCACCGCGCGCAGGTTGGTTTCCG
GGTCATCCACGGTGATCACGAACACATCGATGTGCTCGCCCCCGGCCGCGCGCAGCATCT
CCGGCCGGGTCGGGTCGCCGTAATACAGCTGGTTGCCGAATCGGCGCAGGTCGGCCACGG
TATCCGGGTTCGCCTCCAGCGCCACGAACGGCACCTTCTGCGCGGTCAGCAGGCGCGCGA
TCACCTGGCCGAAGCGGCCCATGCCGGCGATCAGCACCTTGGGCCGGTTGTCCGGCGCCA
CCTTGTCGGCCTCGGCCGGCTCGCGCGGAGTGGCTTTCTCCTGGCCGAGCAGTTTCAGCA
GCGCGATCATCAACAGCGGCGTGATCGCCATCGACAGGCCGACGATCGCCACCAGCCGGT
CGTGGTTGGCGTTGCCCAGCAGGTGCGCGCGCTGTGCCTCGTTGAACACCACGAAGGCGA
ACTCACCGCCCAGCCACAGCACGCTGCCCAGCAGCAGCGATTGCCGCGAGCTGAGCCGGG
CGACACGTCCAACCGCGTAGAGCAGGCTGAACTTGACCACCAGCAGGATGCCGACACCTG
CGGCGATCAGCCACGGCTCGGCGGCGATGCGGTCCAGGTCGATGCCCATACCCACCGCGA
TGAAGAACAGGCCCAGCAGCAGCCCCTTGAACGGCTCGATCTGCGCTTCCAGCTCATGCC
GGAACTCCGAATCGGACAGCAGCACGCCGGCCAGGAACGCGCCGAGGCTGGGGCTGAGGC
CGGCTTCCTGCATGAACCAGGCGGTGCCCAGCACCACCAGCAGGGCGGTGGCAGTGAATA
CTTCCGGGCTGCGGGTGCGCGCGATGATGCTGAACACCTTGCGCAGCACCGGTCGTCCGC
ACAGGATCACCACCGCCAGCGCACCCAGCGCCACGGCCGCATCTTCCCAGCGCAGGGTCT
CGTTCTTGACCCCGCCCAGCAGCGGGATGGCCGCCAGCAGCGGGATCGCGATCAGGTCCT
GGAACAGCAGGATGGCAAAGCCCAACCGGCCGTGGTCGCTGTTGATCGCCTTGTGCTCGG
ACAGCAGCTGCAGGCCCACCGCCGTGGATGACAGCGCCAGCGCCACGCCTACCACCAGCG
CGCTCTTCCACTGGAAGTGGTCGAGCAGCAGCAGGCCGCCCAGCACCAGCCCGGACAGCG
CCACCTGCGCCGCACCGGCACCGAACACCGAGCGCCGCATCACCTTCAGGCGTGCCGGCG
ACAGCTCCAGGCCGATCACGAACAGCAGCATCACCACGCCGATCTCGGCGGCGCCGAGGA
TGCGGTCGGCGTCCTGCACGAAGCCCAGCCCGTCCGGGCCCAGCACCACACCGGCCGCCA
GGTAGCCCAGCACCGCGCCGAAACCGAACTTCTTGAACACCGGCACGGCGATGACTGCCG
CCAGCAGCAGCACCAGCGCCAGTTCCAGACCACCGCTATGCATGGGAATACCTGGTCATC
GGGGGAGCCGCTGTGCGTCCGTTCGGGTTGGGAAAAGCGTGGCGAACACCACCGCGCCAT
TATGCGCGCCGGCCTGTGTACGCACGAGAACAACCTGCGGGCAGGGTGCTGCCGCGGCGG
GACCGGGTTGACCTGCATGGTCCACGGGTCCAGACTGCCCGCCGCTGGCGGCGCGTCCGT
CGGCACACGCATCCCGGAGTCCCCAACCCATGTCCAGCGACAGTAGAAGTCGACCTCGTT
CGACGCCAGCGATGGCCACCGCCTGACATCGGGACGGTTTGCCTGCGTTGGCGTTGCGCG
AGGTCGCACCCCACAAGGCAAACCCGATGAACCAGAAGCAATTGCTGCGCCCGGTGGCCG
ATGCCGCCGCACTGGCCGCGCCGCTGGCGAACTTCAACACCGCCGATGCGGTGGAATTCC
TCAACACGCTGGAACTGACCCGCGCCGCGGAAACGCTGGCTGCGCTGCCGTTGCCGCGTG
CAGTGAAAATGCTGGAAGCGCCGGAACTGCACCGCAGCGGCGAACTGGTGGCTGCGCTGC
CGCCGGCGCGCGCTGCCGCCCTGCTCGGCTTGATGGCCGACGACCGCGCCACCGACATCG
TCCATGAGCTGGATGAGGAAGAACGCGCCCGGTTGATCCCGCTGCTGGGCACCGACGCCC
GCCAGGCCATCCAGAAGCTGCTCAGCTACCCGCCGAACACCGCCGGCGCGCTGATGACCA
CCGAGTACGTGGCGGTACCCGCCAGCTGGACCGTGGCGCAGACCCTGCAGCACATCCGCC
AGGTCGAGCGCACCCGTGAAACGGTGTACGCGATCTACGTCCTGGACCCGGCCAGCCAGC
AGCTGCAGCAGGTGGTGACCATGCGCCGGCTGATCACCGGCCTGCCGGAGGAGTCGATCC
TGGACGTGGCCCAGGTCAATCCACCGGTGACGGTGGACGCACTGATGGACCAGGAAGAAG
TGGCACGGCTGATCCGTCGCCACGACCTGCTGGCGATCCCGGTGGTCGATGCGCAGCAGC
AGATGCTCGGCATCGTCACCGTCGATGACGTACTGGATGCGCTGATCGAGGAATCCACCG
AGGACGCGCACAAGTTTGGCGGCATGGAAGCGCTGGACAAGCCGTACATGCAGATCGGTT
TCTTTGAGATGCTGCGCAAGCGCGCCGGCTGGCTGAGCGTGCTGTTCCTGGGCGAGATGC
TGACCGCCAGCGCGATGCAGCACTATGAGGACGAACTGGCGCGCGCGGTGGTGCTGACCC
TGTTCATTCCGCTCATCATGAGTTCGGGCGGCAACTCCGGTTCGCAGGCCACCTCGCTGC
TGATCCGCAGCCTGGCGCTGCGCGAACTGCGCCTGCGCGACTGGTGGAAGGTGGCCCTGC
GCGAAGTGCCCACCGGCATGGTGCTGGGCGCGATCCTCGGCTGCCTGGCCATCGTGCGCA
TCGTCATCTGGCAGCTGGGTGGCCTGCATGACTACGGCGAGCACTGGATCCTGCTGGCGA
TCACCATCGGCGCCGCGCTGGTCGGCATCGTCACGTTCGGCTCGCTGTCCGGATCGATGC
TGCCGTTCATCCTGAAGCGGCTCGGCTTCGACCCGGCCAGTGCCTCGGCCCCGTTCGTGG
CCACGCTGGTGGACGTGACCGGACTGGTGATCTATTTCAGCATCGCCGCGATGATCCTGC
ACGGCACACTGTTGTAAACCGGGGTCGGTTAGGGGGTCGGGTCCTTCGCGCAGCGAAGGG
CTCTGACCCCTGAAGCACCGTGCTCCGGTAGTTGCCGACCTTGGTCGGCACGCAAGGGTC
ACGCAAGGGTCAGATCCCTTTCCTGGGGAAAGGGATCTGACCCCATCGTCATGGAATTTG
GTTACCGTAGGCGCATGAGTACCTACCACCTGCAGTCCGTGTTCCGTCCGCAGTCGGTCG
CGGTGATCGGCGGCAGCCCGCGTCAGCGCTCGGCCGGACGTGCGGTGATGCGCAACCTGC
GCGGCACCGGCTTCCCCGGCAAGGTGGCGTGGATCAACCCGCGGCATGCCGAAATCGATG
GCATCCGCACCGTGAAGCGGCTGAAGGACCTGGACTGGGTGCCGGATCTGGTGGTTATCA
CCGCGCCGGCGTCGATCGTGCCGCAGGTGGTGCGCACCGCTGCCGAACGCGGCGTGCAGG
CCGCAATCATCCTCACCGCGCACCTGGGGGAAGGCCCGGGCTCGCTGTCGGCGCAGGTGG
AGGCGGTGGCGCGCAAGCATGGCCTGCGCATCCTCGGCCCACACTGCCTGGGTGTGATTG
CACCGCACGCGCGGCTCAATGCCAGCATCGCCGCGCACTTCCCGCAGGCCGGTGATCTTG
CGTTGATCTCCGAATCCTCGGCCATTGCCGCCGCGCTGGTGGAGTGGGGCGTGGCCCGCT
CGGTCGGGTTTTCCGCGGTGGTCTCGCTGGGCGACACGATGGACGTCGACTTCGGTGACC
TGCTCGACTACTTCGCCACCGACTACCGCACCCGCGCCATCCTGCTCTACGTCGAGCAGA
TCAAGGATGCGCGCAAGTTCATGTCGGCCGCGCGTGCCGCCGCCCGCGCCAAGCCGGTAG
TGGTGGTGAAGTCCGGCCGCGCCGAGCGCGTGCAGCCGGGCAGCCGCGATACCCATGTGC
AGGCCCTGGCCCGCGCCGACGACGTGTATGGCGCCGCGTTCAACCGCGCCGGCCTGCTGC
GCGTGGGCGCGCTGGACGAACTGTTCACGGCCGCCGAATCGCTGGGCCGGTTGGGGACCT
TCCCCGGTCGTCGCCTGGCCATTCTCAGCAATGGTGGCGGTGTCGGCCGCCTGGCCGTGG
ACCAGCTCATTGCACTGCGTGGCACGCTGGCCAACCTGTCCGACAGCACGGTCGAGAAAC
TCGACGCCGTGCTGCCGCAGGGCTGGTCGCGCAGCAACCCGGTCGACATCGTGGTCGACG
CCGATGGTGACCGCTATGCCGCCGCCATCGAGGCGCTGCTGGCTGACAACGAGAATGATG
CGGTGATGGTGGTCAACGTGCCGACCGCATTCACTTCATCCGCAGACGCCGCACAGGCGC
TTACCCGCACGCTCGGACTGCGCCCGCGCCATCACCGCGACAAACCGGTATTCGCGGTGT
GGCTGGGCAACGATGACCAGGCCACCGCCACGCTCAACGCGGCACGGGTGCCGACCTATC
CGACCGAGGCCGAAGCGGTGCGCGGCTTCCAGCATCTGGTGCGTTACCGCGAAGCGCAGA
ACGCGCTGATGGAAACACCGCCCAGCCTGCCGCAGGACTTCAGTGTCGACGCGGCGGCCG
CACGCGCGCTGGTCGATGCGGCATTGGCCAACGGCCAGCAATGGCTGGACCCGTTGGCCA
CCCACGAACTGCTCAAGGCCTACGGCATTCCCTCCGCGCCGGTGATGCACGCGCGCGATG
CGCACGAGGCAATGGACCTGGCGCAGCCGTTGCTGGAGCGTGGCGCCAGCGTGGCGCTGA
AGATCCTGTCGCCGGACATTCCGCACAAGTCGGAAGTGGACGGCGTGCGCCTGAACCTGT
CCACGCTGCCGGCGGTGCAGAGCGCGGCCAACGCGATCCTGTCGCGCGCACGCCAGCTGC
GGCCGGATGCGCGCATCGATGGCCTGCTGGTGCAGCCGACCATCGTTCGCCCGAAGGCGC
GCGAGTTGATCGTCGGCATTGCCGATGACGCGACGTTCGGCCCGGTGATCGTGGTCGGCC
GTGGCGGTACCGCGGTTGAAGTGATCAATGACAAGGCGTTGGCGCTGCCGCCGCTGGACC
TGCGCCTGGCCCACGAGCTGATCGGCCAGACCCGCGCCTCGCGCATCCTCAAGGCCTATG
GCGATGTGCCTGCCGCCGACGAGCGCGCACTGGCATTGGCGCTGGTCAAGCTGGCACAAC
TGGCCGCCGACATTCCCGAAGTGCGCACGCTGGACATCAATCCGTTGCTGGTCGACGGCA
AGGGCATCCTCGCCCTCGACGCACGCGTGGCGGTGGCGCCGTCGCGCATCCTGCACAAGG
GCCGTGGCCATCCGCGCTTCTCGGTGTTCCCGTACCCGAAGGAGTGGGAGCGCACCATCG
AACTGTCCGATGGCGGCCGCGCCTTCGTGCGTCCGGTGCGGCCGGAGGATGACGCGTTGT
TCCGTGCGTTCTTCGCCCGCGTCAGCGACGAGGATCTGCGCCTGCGCTTCTTCCAGTCGG
TGAAGCACTTCAGCCACGAGTTCATCGCGCGCCTGACCCAGCTCGATTACGCACGCTCGA
TCGCACTGGTGGCGATCGAACCGCGTAGTGGCGAAATGCTCGGCGCGGTGCGCCTGCACG
CCGATGCCGATTACCACCGTGGCGAGTACGGCATCTTGATCCGCTCGGACCTGAAGGGCC
ACGGCATCGGCTGGCGGCTGATGGCGATCATGATCGAGTACGCCAAGTGGCTGGGCCTGG
ACGTGGTCGAAGGCCAGGTGCTGCGCGAGAACAGCACCATGCTGGCGATGTGCCAGAGCC
TGGGCTTCAAGACGAAGCTGGACCCGGATGACCCGACGGTGATGATGGTGGCCCTGCCGG
TGCAGCAGGTAGAGGTGCCCGAGATCCCGCCAGCGGCGTGATTCCGGGTAGCGCCGGGCC
ATGCCCGGCGGCCTTGTCAGCGCAACGGTTCCACCACCACCGCCGTGCCATAGCACAGCA
CCTCGGTCAGTCCAGTCATCACATCGGTGGCGTCGTAAAGCAAGCTCATGCTGATGATTG
CGCTGCTGTCAGTCGTTCCGACGATTGAATATAGACTACAACGATGGCTTATACCCTACG
CCAGTGACGTCCGAGTGGTCCACGCATGTCGGCGTACCGGGTGCCTGCTGTGTCTCTTGC
GTAGGAGTGACTGAATCACCAGAAGGAAAGAAGCGGCTACTGACGCATTTCGCTCTTCAA
CTCAGCGAAGAAGCAACGCTACCATTGCGCCACGGCGTGGCGGCGACGCCATCTGCGTGT
GCTGCCTAGCTATGGTGGCGGCAACTGCAGACGGTCGGACCTTGCCGTTCTTGTTCATAG
GAGCGGTTGTCATTGTGATAGCCAGGCGTGTCGACGTCAGGCGCGAGCGGATTCGGGAAG
AGCACGCGTCGAAATGATCACTTTGCAAGGATGCCGCTTGAGCTGCAGCTGCAGCTGCGG
CTGATTCCTGCAAGGACGCCAAGTCCGTATTGGTTTCAATGCGGCAGTTGATGGACCAGA
GCAATCGTCATGACTCTTCTCGACGCTTGGCATGGAGTCCACGCGAGTTATGCAGGGCAT
CTTGACCTGAGAACGACTGGTGAGCCGTTCGAACAGCCGCATCGAATCAATCTCGTGCAA
CGCTTGCTACATGCCCGAATTGCTCAAACGCATATCACTGCTGCAGCAGGTGGATGCGCA
GCATCGTCTCCATCGCATACGGTGACCGACCCACGCGACCCGAACGCGGGTAATGTGGCT
CGATCCGGGCCGGTAGTGCCTTCCATGGCACTACCTAGTCCACCTCGTAAAGGAGAATCT
CGCGCCGGGTCTGCTTGCGCTTGCCCAGGCCCTGCGCATCCCCAAATGTCAGCCGTATGA
TGTATTCCACTACGCGAATCAATAGTGTCCCCCGAAGCGGCAATCTGTGGCGGGCACTGC
TGCACAGTTCGCAGGGAGCTGTTCAGAACATCCTTAGCGCTGGTAAATCATTGGCTGGAT
CGCGGGGCTTTCGCCCTGCGATCCTTTGAGGGTCGATATGAAGATTACTGATGGATTTGA
TGGGCGGCATGGCAAGTTCTATTTTATTTCCCTGGTAGCAATGGCGTTTGCCTCAGCGCT
GATGCTGGTGGCGGCGCTTCGGGGTGCTGAGCCTTTGCAGGTTCCTCAGGAGGTCGGAGT
TTCTGTTGCCGCATTCTCGCTGATGTGTTCGACGGCAAGTTACCTGCTAATAGGGAAATT
AAGTGCTCGTTCCTGCTGCTTGGGGCTTCGGCTGCCGTGTTTTCGGCCGCTCTATGGTCG
TTCGGCGCGCCTTTGTCGTTCGTGCTTCTTTTGGGGCTTCCAGCTCTGCTCCTGTCTTTA
ATTTCAATTATTTTTCGGGATAAGATCGATATACAGGTCGAGGGGGATGACTAACGTTAT
TTATCTATAGATTGGCTTATTCTTAGTCCATTGGTCGCTGATGGCTGAGCGAGATTTGCC
GTCCTCATGACCTGCATCTAGGATGCTCTGAACAACTACTTCGGTAGTGCTGTCCGCTGG
CCGGCGGCCTGAGAGACAATAGAGACACACGTTGAGAAGCCATCCATGCAGCTGACATTT
GGCGATACGCAGGGTCTGGGCAAGCGCAAGCAGACCCGGCGCGAGATTCTCCTTTACGAG
GTGGACTAGGTAGTGCCATGGAAGGCACTGCTGGCTCGGATCGAGCCACATTACCCGCGT
TCGGGTCGCGTGGGTCAGTCGCAGTATGCGATGGAGACGATGGTGCGCATCCACCTGCTG
CAGCAGTGATATGCGTTGGAGCGATCCGGGCATGTAGCAAGCGCTGCACGAGATCGCTTC
GATGTGGCTGTTCGCCCGGGTCAGCGAGCTTGATGCGATCCCGGATGACCAGTTGTTTGC
AGGAAGCATTGCCGACAACATCAGCGGCTTCGACAGTGGCTTCGATGAACAGCGCATTGA
GGAAGCTGCTCGAATGGCCGCGGTGCATGATGACATCGCGGGGATGGCGATGGGTTACCA
CGGTCTTATCGGCGACATGGGCAACTCGCTCTCAGGCGGTCAGAAGCAGCGAGTGATTCT
GGCCCGCGCCCTCTACCGCCGGCCACGGATTCTGTTTCTAGATCAGGCCACCAGCCATCT
TGATATCATGCGCGAGCGCTTGGTCAACGAAGCCGTGCAGCGTATGGAGCTGACCAAGGT
GATCGTGGCCCATAGGCCGGAGACCATAAACAGCGCCGACCGCGTGCTCGTGATGGAGCA
GGGGCGGATCGTCCAGGAGGTGCGGCCCCAGCGTGGGGCGTCGACGGCGCCTGCTTCCGA
CGCCGAGGAATGCGCCGCGGCATCGGTTTGACTGGCGTCCCACAGGGTATCCAGAAGCGG
GCGCGGGTCCGGCGCGCCTGTTTCATCCGGGGCATGTCGCCGCGCTTGGCGCGGTCGCTG
GCATGGCGCCGCCACCGCACCGGCGCGACAATACCCCCATGACCGACCGTATCCCCATGC
TGCTGCTGCCTGGCCTGCTCAACGACGCTGAGCTGTGGCGCGCGCAGTTGGCCGATCTGG
CCGACATCGCCGATTGCACGGTAGGCGACCAGACTCGCGGCGAGACCCTGCAGGCGGTGG
CCGAGGACGTGCTGGCGCAGGCGCCGGAACGCTTCGCCCTCGCCGGTTTCTCGCTGGGTG
GCTTCGTCGCCCAGCAGATCCTGGGCATCGCGCCCGAGCGTGTGCTGCAGCTGGCGCTGG
TCGATACCTCGATCCACGCCGATTCACCGGAACGTGCCGAACAGCGCCGCAGCCAGCGCG
CCAGCGTGCGCCTGCCCGGCAAGTTCCATGGCTTCGGCGATGTGCTGATGCGCAGCTACA
TCGATGCCTCGCGGCTGGATGATTACGTGCTGGTGCAACGTGTGCGTGACATGACCGCCC
GCCTGGGCGCGGACGTGTTCCTGCGCCAGAGTGCGCTGGAACGCCGTGACGGCCATGACG
TGCTGGCTGGCTACCGCGATCCGCTGTTGATCATCTGCGGCGCCAACGATCGCATCACGC
CGCTGGCAGTGAGCGAGGAAATGCACGCCCTGGTGCCGCACTCGCAGCTGGTGGTGGTGC
CCGATTGCGGGCACCTTGCCCCGATGGAGAAGCCGGACGAGGTCAGTGTGGCGATGCGCG
GGTGGTTGCTGCAGGGCTAGGCCAAAGCCGCTTCTGGTGGGTGCGGACCTTGGTCCGCAC
GGTGTTTCAATGATCCATCAGAGGTCAGTGCCGACCAAGGGCGGCACCTGCCGATTCCGA
GCCGTAACCGCAGTTGGAATCAATCCCAGGCGGGTGCAATCCCTTCCGGATTCGCCAGGC
GATGGCCACGGTCCAGCTTGGCGATCTGCGCCATGTCTTCGTCGGTCAGGCGGATCGCTG
CCGCTTCCAGGTTGCTCGACAGGTTCTCGCGCCTGGTCGACGACGGGATCACCGAGAAGC
CCTGCTGCAGCGCCCAGGCCAGCGCGATCTGCGCCGGGGTGGCCTGGTGGCGGCCGGCAA
TGGCCTGGATCACCGGGTCCTTGATCACCTCGCCATAGGCCAGGCTCATGTAGGCGGTGA
CGTGGATGCCGTTGTCCTGCAGGAACTTCACCAGCAGGCGGTTCTGCAGGTAGGGATGGA
TCTCGATCTGGTTGGTGGCGATGGCATCGGCGCCAAGGATCTCGATGGCCTTGCGGGTCT
GGGCGATGGTGAAGTTGGAGATGCCGATCGCCTTCGTCAGGCCCTGTGCCTTGGCCTCGG
CCAGCGCCGGCAGGTACTCCTCCATCGGCACGTCGACCTTGTCGTTCGGCGACGGCCAGT
GGATCAGCGTCAGGTCCACATGATCGGTACGCAGCTTTTCCAGACTGGTATGCAGGCTGG
CCAGCAGCGCTTCGCGCTTGAACGCGGTGATCCAGACCTTGGTGGTCAGGTAGATCTCTT
CGCGCGGCACGCCGGAATCGGCGATGGCCTGGCCGACCTCGGCTTCATTGCCGTAGATCT
GCGCGGTATCGATGGCGCGGTAGCCGACATCCAGCGCATTGCGCACGGAATCGATCACGG
TCTGGTCTTTGAGGCGGAAGGTGCCGAGACCGAAGGCGGGGACAGTCATGGGGAGCTCCA
GCAGAGGGGAGAGGTGCGAATATCCGGCAAAGGGTAGGCCAGTGGCCGCATGCGTGCCGG
CAACGGTGCATTGCACCACCGTACCGGCAGGGCGCCGGCACGGCATGACTTATCTCAATG
CGCGGCCACGGCGATGCCATCGGCGCGGTCATCGATGCCGTCGCGGCGGTCCAGGCGGCC
GCTGAGCACGGTCAATGCATACGCGCCCACCACCACCAGCGCGCCCAGCCACGGCGTGTG
CATCAGGCCGATGTTCTCCACCACCAGGCCGCCGAGCGAGGCGCCCAGCGCGATACCGAT
GTTGAAGGCGGCGATGTTCAGCCCCGAGGCCACGTCGGTGGCCTGCGGCGCATAGCGCTG
AGCCTGCTTGACCACATACACCTGCAGGCCGGGCACGTTGCCGAACGCCACCGCACCCAG
TGCCAGTACCGTCAGCAGCATCAGCCAGGTGTTGTAGGCGGTGAAGGTGAGCACGAACAG
CACGACGGCCAACAGGGCGAAGATGCGCTTCAGTGCGGGCACCGGGCCCATGCGGTCGGC
CATGCGCCCGCCCCACAGGTTGCCGATCGCCACCGACACGCCGTACACCAGCAGCACCAG
GCTGACTGCGTTTGCCGAGAAACCAGTGACGTCCTGCAGGATCGGCGCCAGATAGGTGAA
GGCCAGGAAGGTGCCGCCGTAGCCCAGCGCGGTCATCGCATAGACCAGCAGCAGGCGGGG
TTGGGCGAGTACGGCCAGCTGCTGGCGGAAGCTGGCCGGCGCACTCTGCGGCACGCTGCG
CGGCACGAACAGCAGCGCGCCGAGCAGGGCGACCAGGCCCAGCGCGGCCACCGCCAGGAA
GGTGGCGCGCCAGCCCAGGTGCTGGCCGATGAAGGTGCCCAGCGGCACACCGGTCACCAG
CGCCACGGTGAGGCCGGTGAACATGATGGCGATCGCGCTGGCGGCCTTCTCCTTCGGCAC
CACCGCGGTGGCGATGATCGAACCGATCGAGAAGAACACACCGTGGGCGAGGCCGGTGAG
GATTCGGGCGACGATCAGCGAGGTGTAGCCCGGCGCCAGGAAGGCGATGACGTTGCCGAG
GGTGAACAGCACCATCAGCGCCACCAGCAGCGACTTGCGCGGCACGCGGCCGGTGAGCGC
GGTCAGCACCGGCGCACCGATGGCCACGCCGAGGGCATACAGCGAGACCAGCAGGCCGGC
CGAGGGCAGGCTGACCTGCAGGTCGGCGGCAATGGTGGGAATCAGGCCGACGATGACGAA
CTCGGTGGTGCCGATGGCGAAGGCACCGAGGGTCAGCGCCAGCAGGGCGAGGGGAATGCC
ACGGATCATGGCCGGCTCCGGAGGGAAGGAAGGCGCGCAGTGTGCGCGGCGCACCTTTGC
CGAAAAACCGGTCTTCACGCCAATCACTATTGCCGCCCAGTCAATAATGGCGGCATGAAA
ACCACTCTCGATGAAATGCAGGCCTTCCTCGCGGTGATCGACAGCGGGTCGATCAGTGCT
GCCGCCGAACAGCTGGGGCAGACGCCGTCGGGCGTGAGCCGGGCGCTGGGGCGGCTGGAA
GACAAGCTCGGCACCACCCTGTTGACCCGTACCACGCGCCGCCTGCACCTGACCGCCGAG
GGCGAGGCCTACCTGCGCCATGCACGGGCGATCATCGATGCGGTGGAGTCCGCCGAGGAA
CAGATGGCCGCCCGCCGCGAGCGCCCGGCCGGGCGCCTGCGCGTGGATGCGGCGATGCCG
TTCGTGCTGCACGTGATCGCGCCGCTGGTGGCCGGGTACCGCGCGCGCTACCCGGAGGTG
CAGCTGGAGTTGAACAGCTCCGAGCGCTACATCGACCTGCTGGAACGGCGCACCGACCTG
GCGATCCGGATCGGGCCGCTGGCCGACTCCACCCTGCATGCGCGGCCGTTGGGTCGCTGC
CAGCTGCGGCTGGTGGCCAGTCCGGCCTACCTGGCGGCACACGGCGAACCGGCCAGCGTC
GCCGCGCTGGGCCAGCACACGCTGCTCAGCTTCAACGAACCGGAATCGCTGAATCACTGG
CCGCTGCCGGGCGGTGTCGATGGCCTGCTGCGGGTGCGTCCGGATATCGCGGTGTCCAGC
GGCGAAACACTACGCCGACTGGCGGTGGAAGGCGTGGGCATCACCTGCCTGTCCGACTTC
GTGACCGACCGCGACCGCGCCGCCGGCACTCTGGTGCCGGTGCTGGCGACGCAGACGCTG
GATGTGTACCAGCCGATCCACGCGGTGTATTACCGCAACACGGCGGTGTCGGCGCGGATC
AGCTCGTTCCTGGATTACCTGGGTGAAGCGATGGCGCGGAGCGATTACCTGCGCTGAGGT
CGTGGTGGGGTTGCCGGGGGGGGGCCGGGCCCGGCGGGGCGAGCGGGGGGGGGGGGGGGG
GGGGGGCGCCCCCCCCCCGCCCCCCCTCCGGGGGGGGGGGGGGGGGGGGCGCCCCCCCCC
CCCCGCAACCGGATCAATCAGGCCGCGCGCGCCAGCGCGTCCTTCGCTGCGGCGGTGGTC
GACAGGTCGAACACATCCACCGCGTCGATCAACCGGTTCGCCTGCTGCTCCAGGCTGCGT
GCGGCGGCGCTGGCTTCCTCCACCAGCGCGGCATTCTGCTGGGTGGTGCCGTCCATCTGG
ATCACGGTCTGGCTGACCTGTTCGATGCCCGCGCTCTGCTCCTGCGAGGCGGCGGAGATC
TCGGCCATGATGTCGGTGACGCGCTGCACCGACGCCACGATCTCGGCCATGGTGTCACCG
GCCTCGCGCACGCGCCGTGCACCGTGGCCGACCTGTTCCACCGACGCTTCGATCAACGCC
TTGATCTCCTTCGCGGCTGCCGCCGAACGCTGTGCCAGGGTACGCACTTCGCTGGCAACC
ACCGCGAAGCCGCGGCCCTGCTCGCCGGCGCGTGCCGCTTCCACCGCGGCGTTCAGCGCC
AGGATGTTGGTCTGGAAGGCGATGCCGTCGATCACGCTGATGATCTCGGCGATCTGCCGC
GACGAGGTTTCGATCGCGCCCATCGTCGTCACCACCTGGCCGACCACGCTGCCGCCGTGA
GAGGCAACGGTGTGCGCGCCGATCGCCAGCTGGTTGGCCTGGCGCGCATGCTCGGCGTTC
TGGCGCACGGTGGAGGTCAGTTCCTCCATCGATGCCGCCGTCTCTTCCAGGTTGGCGGCC
TGTTGTTCGGTACGGCGCGACAGATCGTTGTTGCCGGCGGCGATCTCCGCCGCCGCCGTG
TGGATGTTGCCGGAGGCGTGCTTGATGTCGGTGACGATGGTTGCCAGCTGCGTAGCGGTG
GTGTTCGCGTCGCCGGCGATACGCGCGAACACGCCCTGGAAATCACCGTGCATGCGCGCG
CCGAGGCGGCCATCGGCAATCGCGCGCAGCATGCTGGAGACCTCGCCGAGGTTCAGTTCG
GTGGTCTGCATCAATCGGTTCAAGCCGTCGACCATTGCGCGGAAATCATGCTCGAAGCGT
GCGCTGTCGCCGCGCTGGCTGAAGTCACCGGCGGCGGCGGCTTCGGCCAGGCGGCGGATC
TCGCCGTTGATCATGCCGAGATTGGCCTTGGCCGTATCCAACGCGTTGGTGATCACGGCC
TTTTCGCCGGGCAGGCGTTCCATGTCCTGGCTGAGGTCACCGACGGCATAGCGGCCCATG
ATCGAGATCGCGCGCATCTTCACCTGGATGTGCGCGTCAACCAGCGTGTTGCAGTCGGCC
ACCATGGTGCCGAACGCGCCCGGGAACGCACTGGCATCCATGCGATGGCTGATGGTGCCG
GCGTCATGCGCCTGCGCCATCGTCGCCTGTGCGTCCAGTACGCCGCGCAGCGTGGACTGC
ACCGCCTGCATCGCCTGCGCGAGGCGACCGATCTCGTCGCGGCTGCGCACCTGCACCACG
TGCTGCAGATCACCGGCGGCCACGGCACGCGCAGCGGCTTCCACCGCCAGCACCGGCTGC
ACCACCGCGCGCCGCAGCCACCAGGCCAGGCCCATCAGCAGCAACACGGCGGCCAGCACG
GTCAGCGCCGCGCACAGCAGCAGGGTCTGCCGCGCCTGCTGCGACCGCGCCGCTACGGTT
GCTTCGGCCACCTGCGTGGCATGCGTGCTCAGCGCATCCAGTGCGGTCGCCACCGGGCGG
TCCTTGCCACGCACCAGATTGTCGCCGGCGGCGGGATCGTAGCCGGCTTCCGCAAACGCC
TGCAGGGCGGCGTGGTAGTCCTTCTGCAGCTGCGTGTGCAGGCCGATGAAGGACTGTGCC
AGTTCGCGCGTGCGTATGTCCGGGCTGGCTACGAGGCCCCTGGCCAGCTGCTCGACCAGG
CGGCCCTCGCTGTCAAAGGCGTCCAGATGGCGCTGGCGCAGCGCGTCGTCGTGGCCGCGC
AGCAGCACGTTCTTCCATTCCTGCACCTGGCCGCGGAACTCGCGCTGCAGGCGTTCGGCG
TCGCGGCTGTGCGCGACTTCGGGTGGAACCTCGGTGGACAACTTCAACCAGGCGGAGGCC
AGGCCCGCCAATGCGCACAGCAGGACCACGGCCAGACCAACGGAAACCGCGCCGAGCAGC
TTGGACTGCAGGCGCGGAGCACGGACAGACGCTTTCATGGAAGGGACTCTCGGGAAGGGG
CAATGCGGTATCGACCTGTCCCCACACGTCTGAAGTGCCACGCTCATCACATTACCGTTT
CGTTTAGTGATGTGAAGGGGATGTTTCATAGGACAAATGTGTCCATATGGAACGAAAGAA
GACCCTCGACAGAGAATTTAAATGTAACTATCGTTGTTACATGAAATCCGCGAATCCACT
GTCCGACGCCCTGCATGTGATGGCGCACCTGGTCGGCCATGCCGCCCCGCGCACGTCCGA
GCAGCTGGCGTCCTGCCTGCCGACGCATCCGGTGGTGATCCGTCGCCTGCTGGCGCAGCT
GCACAAGGCTGGCCTGGTGCGCAGCACCCGCGGCCACGGCGGCGGCAGCCTGCTGGCACG
CGATGCCGCGGCGATCACCCTGCATGACATCTACCTGGCGGTGGGCGCACCACCGCTGGT
CCAGGTCGGCGCCCGCGACTCCGGCGGTGGCTGCCCGATCCAGCGGCTGGTCAACAGCGC
CTTGCTCGAAGGGGCGCGCGAAGCGCAGCGCCTGCTCGAAGCGCGGCTGCAGGCGACCAC
GCTGGACCAGCTCGGCGCCGACTTCGCCCGCCATCTCGCCCATCACCGTTCCCTGGAAGG
TCACCATGAATCCTGACGTGCTCATCGTCGGCGGCAGCTATGCCGGCATTGCCGCCGGCC
TGATCCTGGCCCGTGCCCGTCGCCCGGTCACCGTCATCGACGCCGGTTCGCCGCGCAACC
GTTTCGCCAGTCATTCGCACGGGGTGCTCGGGCTGGATGGCATCAGTGGCGCCGAGCTGC
TGAAGACGGCGCGCCAACAGCTGCTGGACTACCCCACGGTGCGTTGGGTGCATGCCGAAG
CCGTGCAGGCCACCGCCAGCGCCGAAGGCGTGGAAGTGCGTACCGCCGATGGCCAGGTGC
TGGCCGCGCGCAAGCTGCTGCTGGCCAGCGGTATTGCCGACCAGTTGCCGGCGTTGCCGG
GCCTCGCCGAGCGCTGGGGCAGCACCGTGCTGCACTGCCCGTACTGTCATGGCTATGAAG
TGGGTGGTGGTGCCATTGGCCTGCTTGGTGGTCATCCGATGTCCGCCAGCAAGGCGCCGC
TGTTCGCGGACTGGGGCAATGTCACGTTCTTCAGCATGGGACTGGACATCACGGATGAGG
AGCGCGCCGCCATGCAGCAGCGCGGCGTGCAGATCGAGACGTCACCCGTGCTGGGCGTGC
AGGGCGACCAGCCGACCTGGCTGGAAGTGCAGCTGGCCGACGGCCGCCGAATCGCCCAGC
GTGCGTTGTTCGTGCCGGCCACCCAGGCGATGGCCACGCCATTGGTGCAGCAGCTGGGCT
GCACGTTGGTCGAGAGCCCGCTGGGCGTGCTGATCGAGGTCGATGCGATGAAGCAGACCT
CGGTGCCGAACGTGTATGCCGCAGGCGATGCGACCACGGTGGGCAACATCACCCTGGCCA
TGGCCGAAGGCGTGCGCGCGGGCATCGGCGTGCACCATGCGCTGGTGGCCGAGGACAGCG
TGCCGCGCTGAATGTGCCGGGGTCAGATCCCTTTCGCAGAAAGGGATCTGACCCCCGACG
CGACGTGTTGCTCTGGTAGAGGCCGACCTTGGTCGGCACCGCTCCATTACCCCTTCACGC
ACAGCACCTGGCGCAGCGTGTGCACCACGTCGACGAGGTCGAGCTGCGCGGCCATCACAT
CGTCGATCGACTTGTACGCGGCCGGTGACTCGTCCAGCACGCCGCTGTCCTTGCGGCATT
CCACATGCGCGGTGGCCTCGCGGTGCTGGGCCAGCGTGATCTGCTGGCGCGCCGTGCCAC
GGTTCATCACCCGGCCGGCGCCGTGGCTGCAGCTGTGGAAGCTGTCCGCGTTGCCCTTGC
CGCGCACGATGTAGCTGCGCGTGCCCATGCTGCCGGGAATGATGCCCAGCTCGCCCTCAC
GCGCGCTGACCGCGCCCTTGCGCGTCACCAGCAACTCCTGGCCGTGGTGCGTCTCCTTCT
GCACGTAGTTGTGGTGGCAGTTCACCGCCATCGCCGCCAGCTGGAACTTCGGCAGCCGGT
GGCGCATCTCGGCCAGCACGCGCGACATCATCGCCTCGCGGTTCTGCCGGGCGTAGTCCT
GCGCCCACGACACCGCTTCGACGTAGTCATCGAACAGCGGCTCGCCTTCCATGAAGAACG
CCAGGTCCTTGTCCGGCAGGTGGAAGCCCAGCACGCGCCGGGCCAGTTCCTCGCGCGCCT
TCTCGATGAAGTAGGTGCCGATCAGGTTGCCGGTACCGCGTGAGCCGCTGTGCAGCATCA
CCCACACCGTGTCCGTCTCGTCCAGGCACAGTTCGATGAAGTGATTGCCGCCGCCCAGCG
TACCCAGCTGGCGGTCCAGCTTGTCGGTGCGGATGCGGCGGTGCTTGTCCTTGATCTTCT
CCAGGCCGGCGGCCAGCCCGGACTGCACCAGCCGGGTGTGGATGCTGTCGGGCATGCGGT
GATGCTCGCCGCCACGGCCATTGCCGACCGGGATGCTGCGCTCGATGCTGTTGCGCAGCT
GCCGCAGGTCATCGGGCAGGTCATCGGCGCGCAGCGTGGTACGCACCGCCGCCATGCCGC
AGCCGATGTCGACGCCGACCGCGGCCGGGATGATCGCCCCGCGGGTCGGGATCACCGAGC
CTACGGTCGCGCCCTTGCCCAGGTGCACGTCCGGCATCACGGCCACCCACGGCCCGACGA
ACGGGATCGCAGCGATGTTGCGCAGCTGCTCATGCGCCTGCGCTTCCAGCGGCACACCGT
TGACCCAGCCCTTGATCGGCGTGGTGCCCTCGGCATGCAGCCATTGATAGTTCTGTTGAG
TGTCCATGTCTTCTTTATTGTCCTTGATGGGCCGGCGGCGCGTCCCTGCGCCACCGCTAC
CCCCTACCTGATCGTAACCAGCTGCTTCAGCACGCCATCCAGGCCGCCGAACACGGTGAG
CGTGTCGATCTTCTCGGTGACCTTCTCCAGTGCCTCCAGCTCCTTCAAGCGCATCAGCAC
CGGGTTGTCCTCGATCAGCTTTGCGGTGTTGAGCTGCGAACGCGTGGCGTTGGCCTCCTC
GCGGCGACGGATCACGCTGGCCTGGGCCTGCTTTTCGGCCAGCACCACGCCGTTGAGGAT
CTCCTTCATCTCGCCCGGCAGGATCACGTCCTTGATGCCGACGCCGAGCAAGCGCACGCC
GTGGCCTTCGATCGCCGCCTGCACATGCGCAGCGATCTCGCCGTCCAGTGCCGCCTTGTC
ACCCAGCAGCTCGTCCAGGCTGCGCGCGGCAATTGCCTGGCGCAGGCCGAACTGCAGCTG
CCGGTAGACGAACTCATCGGCATTGCTGAGCGTGCGGTGCGCACGCACCGGGTCGACCAC
CTGCACGGTCGCGGCGAGGTTCACCCGCAGGGTCACCTTGTCGCGGCTGAGCAGTTCCTG
GCCGGACACGTCCAGTGAACGTGCACGCAGTTCCACACGCTCCACCGACACGTTGCCGTT
GAAGTTCCAGAACGCGTGCAGGCCGGCGTCCAGCGTCTGCCGCAGCGTGCCATCGATGAA
CAGCAGGCCGACCGACTCGCTCGGCACCGTGCTGATCACCGCCACACGCGGCAGCACGCC
CAGCTGGCCCAGCCGCTGCTGCACGTCCGCCGGAATGCGCGGCTCGTCACCCAACGCCAT
TACCTGCACCTGGGTATCGACCGAACCGCGCCAGTACAGACGGCGGCTGCCCGGCGGCAG
CACTTCATCGATGCGGCCGTTGCGCAGCAACAGGCCGACCTCGCTGGCGCCGACGTTGGC
CAGCACGAAGTGCGTGTCCAGCTGTGCGCCCAGCGCTTCGATCAGGCTGTCCTGGTCGCT
GCCAGTGTAGGCCGCGCCCTTCGATGCAGTGTGGATGTCCACGTGCGGCCGGCCGCCGAA
CGGCGACAGGCGGTGCACGCCCGGCAGCAGGATCTGCTGGAAACGACGGTTGCGATACAC
CAGGCCGCGCTCGCCGTCGCCGATCACGACCTTGATGGTCCAGAACATGGGAGTCTCTCC
TTGTATGGCTCTGGTGGTTCGACCCGTTGCGGATGAATCGCCATGACCCGGGTCGATCCG
GTCGTGGCGAGGCTGCCTGCACATCACGTGCAGGCAGCGGAAGAGGGCGGCCATCGGCGG
ACGGTCCGCGCGCGGAGCCTTCGATGCGCCGGCAGTGCTGCCATCGTCGTTCCCGGCAGG
CAGCACCGGTGCGGAACGTGGCTGGCAGTGGCGGCGGGCCGGGGCCCGGCGTGCGGTCCG
TTGCCTTCCACGTTCCTGCCCGAAGGCGATGTCGGTGGACGGCGACGATGGCCGCTGGGG
CTTGCGCTCCGGGTGTTGCTTCAAGTCATGACGTGACAGGTCATGTGGTTTGGAGTGGGA
ATCGAACCCACGACAGACGGATTACGGATCCGTTGCTCTGACCAAGCTGAGCTATCCAGT
TGGGGACCGCGCGGAATCGAACCGCGTACCGGCGAACCGGTGCCTGCCTCCAGCAGGCGA
TCCAGGCGATGGCATGTCCGCGACCTCCGGCATACGCCACGGCAACGCCGCGCGCACCAG
CCCGTGGTTGAAACGGGACCGTTGGATAATCGAGGGTGCAGGCCACCGACATTATCGGCG
AGCGATAATGTTCTGATGCGATGCAGATAATGTCCAGGCGCTGCCAGTCGCGCGAAGTAA
ATCCTTCGGCGGGGCGGGAAAAGCCTGGGTCAGTGAGCGGCGGGTCGCCGCGCGGGGTGC
AGTTCTGGCATCGCGGGTCCTTGTGTCGACGCAAGCGAAAACGCCCCCGGGACTTGCGTT
CCGAGGGCGTCGTCAGGCCTCGGAGATCGGGGTGGCCGATCTCCGCAGGGCGGGTATCAG
GCCGTTGTCAGCTGGTCTTCCTTGCCGAACGCGCGCGCCGGCCCGTCCATGCGCAGGCAT
GGCAGCAGTTTGGCGATGGCGACGGAATGCGCGTTCAAGGGAAGTTTCCAGTGGTTGTTG
AAACGAGGTGCGCACGATAAACCACGATTTAGTCGTGCGCAACCATTTTGTTCAATTATT
TTCTGCGGTATGTGTGCAATGCCGGCCAGCGGCCGGCACTACCGGCCCTCACGCTTCCGC
GCTGGCGGCATCCAGCTGCGCGACATCGTGCACGCTCAGCGACACGTTGGCCGCCGCCAG
CAGATCGTGCAGCTGCTCGACGCTGGTGGCGCTGACGATCGGCGCGGTGATCGACGGCCG
TGCGATCTGCCATGCCAGCGCGATCTGCGCGGCACTGGCGTTGTGCTTGCTGGCCACGTC
ATCCAGTGCCTGCAGGATGCGCAGGCCACGCGGATTCAGATAGCGCTTCACGACGTTCTC
GCCACGCGCCGGGCTCTTGGCCGCATCGGCCGGCGTGCGGTACTTGCCGCTGAGGAAGCC
ACTGGCCAGCGCGTAGTAGCCGATCACGCCGATCTGTTCGCGCTGCACCAGCGGTTCCAG
TTCCTTTTCGTAGCCGGCGCGGTCATACAGGTTGTACTCCGGCTGCAGGGTTTCGTAACG
CGGCAGCTTGTAGTCGGTGGACACCTTCAGCGCATCGGCCAGGCGCGTGGCGCTGTAGTT
GGAAGCACCGATCGCACGCACCTTGCCAGCTTCGATCAACCGGCCGAATGCAGCCAGGGT
CGCTTCCAGCGGCGTCGACTCGTCATCCTCGTGGGCCTGGTACAGATCGATCACGTCGGT
CTGCAGGCGGCGCAGCGAATCCTCGACCGCCGCATTGATGTTGTCCGGGGTCAGGCCGGG
GCGTTCGGCCCACTTGGCCACCTTGGTCGCCAGCACCACCTTGTCGCGCTTGCCGCTGCG
GGCAAACCACTTGCCGATCAGCGTCTCCGATTCGCCGCCGGCATTGCCCGGCACCCAGGC
CGAATACACATCGGCGGTGTCGACCAGGTTGAAGCCGGCGTCGAAGAAGGCATCGAGCAG
GGCGAAGCTGGCCTTCTCATCGGCGCTCCAGCCGAACACGTTGCCACCGAAGGCGAGCGG
ACGTACATGCAGGCCGGAACGGCCCAGTTCGCGGGTTGCCGTCATGGGCACGGACTCCTT
GGGGGAAGTGCTCCAGAATAAAACGCGTAGTGTGACCGTGCTGCGGCGGCGACCACAAAA
CAGTGTTCCGCGATACGCACGCAGCTAACGTTTTGTGAACACCTGGGACACCGCGGCTGC
TAGTCTCGCCGCATCTTCCGCTGGAGTCGCTCCGATGATGCCTGCTTCGTCCCTGCGTGG
TTGCCGCCTGCTGCTTGCTTCGGCCCTGTTTGCCGCTGTTCCCGCGTTCGCCGCACCGGC
CACGGTGGCGCCGGCGAAGATCCAGGTGTCGCCGGCCATCGACGCGGCGGTGAAGGCACC
CACCCGTGATGCCAACAACGTCAAGCGCGACGGCTTCCGCCACCCGGCGCAGACGCTGTC
GTTCTTCAAAGTGACGCCGGAAAAGACCGTCATCGAGATCACCCCCGGCAACGGCTGGTA
CTCGGAGATCCTGGCGCCGCTGCTGCACGACAAGGGCCACTACGTTGCTGCGGTGGTCGA
TCCGATGGCGGTGCCCGAAGGCCGCGGCCGTGACTACCAGCAGCGCAGCCGCGACAGCCT
GGAAAAGAAGTACGCCGCTGCACCGGCACAGTTCGGCAAGACTGCCGTGGTGGCCTACGA
TCCGGCCAAGCCGGTGTTCGGCCCGGCCGGTTCAGCCGATGTGGTGCTGACCTTCCGCAA
CGTGCACAACTGGCGCAAGGCCGGCCAGGCGCAGGGCATGTTCCAGGGCTTCTTCAACGT
GCTCAAGCCGGGCGGCGTGCTGGGCGTGGTCGAGCACCGCGCCAAGGCGGACGTGGCCGA
CGACGATGACACCGGCTATGTCGGCCAGCAGCAGGTGATCGCGATGGCCGAGGCCGCCGG
CTTCAGGTTGGACGCGCGCAGCGAGGTCAATGCCAACCCGCGTGACACCAAGGACCACCC
GAACGGCGTGTGGACGCTGCCGCCGACCAACCAGCACGACAAGGCCGACGATGCGAAGTA
CCAGGCGATCGGCGAAAGCGACCGCATGACCCTGCGCTTCATCAAGCCGTAAAGCGGGGC
GCCGGGCCGTGCCTGGTGAGCGCGCAGCGCGGTGTTGGGCGGAATGGGTAGCGGCCGGGC
AATGCCCGGCGCTGCCACCAATGGAGTGTGCTGTTGAAGAAAGTGCTGTACTTCGCCTTC
GCATTGATGGCGCTGCCGCGGTTGTATAACTTCGTGTTCCATGCGGGTCACGTGCATGAT
CTCGTGGCGGCGGCAGGTTTTGCGGTGCTGCTCGTGGGCTGCCTGTGGGACGAACGTGCG
CGCAGGGCCTGCCCACCGGTAGCGCGGCTACGGTATCGCGCCAACGCTGCCGCAACGTGC
GGCGCCGTGGTGGTGCTCGTTGCGCTGTTGATGGAAAGGAAGGTCTTCGGCTGAGTGGTG
ATCGCGGCGGCGATGCGGGAATGGGACAATGCCCCACCCGCCGACTGCCGTGCCCGCAAT
GCTGATCGCCTTCAACAAGCCCTTCAACGTGCTCTGCCAGTTCACCGACCGCAGCGTACC
GCCGCGGCCGACCCTGGCCGGGTTCGGCCTGCCGCCGCGCGTGTATGCCGCCGGTCGCCT
GGACCATGACAGCGAAGGCCTGCTGCTGCTGACGGATAACGGTACGCTGGCGCACAAGCT
CACCGACCCCAGGCACAAGGCCGACAAGACCTACTGGGTGCAGGTGGAAGGCACGCCCAG
CGAAGAGCAGCTGCAACAGCTGCGCGACGGCGTGGTGCTCAACGACGGGCCGACCCTGCC
GGCGAAGATCGAGCGCCTCGATCCGGCGCCGTCGCTGTGGACGCGCGATCCGCCGGTGCG
TTTCCGCAAGACCGTGCCTGACAGCTGGCTGGCGATCACGATCCGCGAGGGGCGCAACCG
CCAGGTGCGGCGCATGACCGCCGCAGTGAACCTGCCAACGCTGCGGCTGGTGCGGGTGGC
GATGGGGCCCTATCGTCTGGACGACCTGCAGCCGGGGCAGTGGCGGCAGATCGGTTGAAA
CAGAAAGGGCCGGATACCTCGCGGCATCCGGCCCCGGCTCGGGGTCAGATCCCTTCCGCA
GGAAGGGCTCTGACCCGGTCGGTCACACTCAGGCGTCGCTGCCGATATCGCTGTGCTCGT
CCACCACGGTGTCGTTGCGGCGGTCGCGTGCGTTGATGCGCTGCGCCTGCCCATTCACCA
CGTGGCCATTGGCAGCCTTCTTCTTCTGCTGCTTGCGGTACAGCGCATAGCCGAGCAGGC
CGACGCCGACGGCAGCCGCGGCAATGGTCACGGCCGGGTTGCGGCGGGCGAACTTGGTGG
CGACCTTGCCGCCGGTCTTCACTGCGCCGAGGGCTGCGCCGGTCTTGATCCAGTCCGCGT
TGCGCAGGCTGCCACCGGCGCTCTTCAGGCCATCGCCGGCGGTGTGGGCCAGCTCCAGGG
CGCGCTCCAGAGCGCGGTCGGTGATTACAGTCAGCTTGCTCATGCGGGGGTCCTTTGCCT
CGGGTCGAAGTCCAGTGTCGCGTGTTGCCCGTAAACGGTATGTCAGTCGGGGACGCAGGC
GGTGTGACTTTAGCGTAGCCATTCAGGATCAGGCAGGGTGGGTCGGATCCCTTTCCGTTG
GGAAACGGCTCTGACCCCAGCGCCACGCCTGGGGTCAGAGCCCATCGCGATGCAATGGGA
TCCGACCCCGCCCTTCAGGTTCCGCGCGGCTTGGCCCGGTGCGTGGCCGTCGCCGTCCAC
GGATCATCCGGCCATGGGTGGCGCGGGTAACGGCCCTTCATCTCCTTTTTCACTTCGGCG
TAGGTGCTTTCCCAGAAGTTGCGCAGGTCCTGGGTGACCTGCAGCGGGCGGCCACCGGGG
GAAAGCAGGTGCAGGGTCAGCGGCACGCGGCCATCGGCGATGCGCGGCGTGTCGGCCAGG
CCGAACAGTTCCTGCAGCTTCACCGCCAGCACCGGCGGCAGCGGATCGCCGCTCTCGCTG
TCCAGCGCATAGGTGATCGGCCGCTCCAGTCCGGACGGCACGGTAATGCGGGTCGGCGCA
TGACGCTCGACCAGCTGCCGTTGTGACCACTCCAGTGGCGATTTCAGCGCTTCGCCAAAG
CTGGATTCGTCCAGCGCATCCAGTCGCGTCTTGCCGGCGAACGCGGGCTGCAGCCACTGC
GCACGGTTGGCCAGCAGGGCGTCGTCGCTGCAGTCGGGCAGGCCGAGCTCGGGCATCCAG
CGGCGCAGCGATTCCACCCGTGCCTGCCACTGGCGCAGGCCTTCGGTCCACGGCAGCGCC
TGCAGGCCGAGCTCGGCCACCGCATCGGTCAGCGCCTGCGCGGCGTGCTGCGGATCGACC
CGGCCGGCCGAGCGGCTGTCCAACACGATCCGGTCGAAACGGGTCTCGCGCAGGGCCACC
AGGGCGCGGCGCTCGCTGTCCCAGCGCACCACGTCTTCGGTGACGAAGCGCTCCGGCCAC
GCCCTGCGCAGCTGGCCTTCGTCCACCGGTGCGGCACGCAGCAGCAGCGCATCGCGTGCC
TCAAAGCGAAGCTCGCTGGCCACCAGCCACGGTTCGCCACGCAGGTCGCTCAGCTCGTGC
AGGCGCGCGCTGCGCCCATTGGCCAGCAGGTAACGCAGTGGATCGCTGGGATGCTGGAAG
CCGATCCGATCAGGGAAGGCGTGAGCGAGCAGGTCGCCCAGCTCATGGGCCTCGATGCTG
GCCGGCGGCGTGGCTTCGCAGCGCAGGCGGCGACGCCACTGCTTGGCGGCGGCATCGATG
GCGGCCAGCCCGCTGCGGTTGGCATCGCCCGGTGTGCGGCCATTGCGGAACGCGGCCAGT
GCGCGCCAGCGGCTCGCCAGCGCGTCACCGCCCTGGCGCAGCGGATCGCGCGCTTCCAGC
AGCGCGGCCAGATCGGCGGCCAGCGCCTGCGAACGTGCATCGGGCGCGGCCAGCAGCATC
GCCGCCATCCGTGGGTGCGTACCCAGCGCCAGTATGCGGCGGCCGAGTGCGGTGATCGCA
CCACTGCTGGACAATGCGCCCAACCGCTGCAGCAGTTCGCGGGCGGCGCCCATCGGGCCG
GCAGGTGGCGCATCGAGGAAGCGCAGGTCGCTGCTGCCCCAGGCGGCCAGTTCCAGTGCC
AGTCCGGCCAGTTCCACCTGGTCGATCTCGGCGCGGCGCTGCGGCTCCAATCGCTGCGAC
TGCGGCCACAGCCGCCAGGCCACGCCTTCGGCCACGCGACCGGCGCGACCGGCGCGCTGG
TCGGCCGACGCCTGGGCGATGGACACCACGTCCAGCCGGGTGAAGCCGCTGTTGGGGTCG
TAGCGCGGTTCGCGTGCCTGGCCGCTGTCGATCACCACGCGCACGCCGGGCAGGGTCACC
GACGACTCGGCCACGTTGGTGGCCAGCACCACGCGGCGGCGGCCATCGCTGGCGGCCTGC
AGCACGCGCGCCTGCTGTTCCACCGGCAGCTCACCATGCAGGGCCTGTACTTCGACGCCG
GCATCCAGCGATTCCTGCAGGCCAGCCTGCACCCGCGCGATCTCGCGCTGGCCGGGCAGG
AACACCAGCAGGTCACCGGGGTGATCGGCCAGGGCCTGCTGCACCGCGCGGCGCACCTGC
AGTTCCAGCGTCTCATCGCGGCGCGCCGGGAAATGGCTGACCGTCACCGGGTAGCTGCGG
CCCTCGCTGCTCAGCCGCGGCGCATCGAGGAAGCGTGCCAGGCGCTCGCCATCCAGCGTG
GCCGACATCACTACCAGGCGCAGGTCATCGCGCAGCTGCGCCTGCACGTCCAGCGCCAGC
GCCAGGCCGAGGTCACCGCTGAGATGGCGCTCGTGGAATTCGTCGAACAGGATCGCACCG
ACCTCTTCCAGCATCGGGTCGTCCTGCAGCATGCGGGTCAGGATGCCTTCGGTGACGACT
TCAATGCGGGTGCGTGCCGAGACCTTGTTCTCGAAGCGGATGCGGTAGCCGACCGTGCCG
CCGACCTCTTCGCCCAGCTGCCGTGCCATGAACAGCGCGGCGCTGCGTGCGGCGACCCGG
CGCGGCTCCAGCAGGATGATTTTCCGGCCTTGCAGCCATGGCGCTTCGAGCAGGGCCAGT
GGTACCTGGGTGGTCTTGCCGGCGCCGGGCGGGGCTTCCAGCACCAGCCGTGGCTGCACG
GCCAGGTGCTGCTGGATCTGCGGCAGCAGCGGGGAAATCGGGAAGAGCGGGGCATTCATG
GGCAAAGGATAAGGGGCCATGGCGGCCGCAGGTACAATGCGCGGGCACTTTTCCCCCGCG
ATGACCATGCACCTGATCGATATCGGCGCCAACCTGACCCACGACTCCTTCGACCGCGAC
CGCGACGCCGTGCTGGACCGCGCACGGCAGGCCGGCGTGGTGCAGATGGTCATCACCGGT
GCCAGCCGCGAGCACTCGCCGCTGGCCGTGCAGCTGGCGCAGCAGCACCCGGGCTTCCTG
TATGCCACCGCCGGCGTGCACCCGCATCATGCGGTGGAGTACACCGAGGAATGTGATGCC
GAGATGCGCGCACTGCATGATCACCCGGAAGTGGTGGCGGTGGGTGAGTGCGGGCTGGAC
TACTTCCGTGATTTCTCGCCGCGCCCGGCGCAGCACCGTGCCTTCGAGCGCCAGCTGCAG
CTGGCGGCAGACAACGGCAAGCCCCTGTTCCTGCACCAGCGCGATGCACACGCCGATTTC
ATGGCACAGATGAAGAACTTCGAAGGCCGCATCGGCCCGGCGGTGGTGCATTGCTTCACC
GGCGAACGCGATGAGCTGTTCGATTACCTGGACCAGGACTGGTACATCGGCATCACCGGC
TGGCTGTGCGACGAGCGCCGTGGCGCGCACCTGCGCGAACTGGTGAAGAACATCCCGGCC
AACCGCCTGATGATCGAGACCGATGCGCCCTACCTGTTGCCACGCACGCTGAAGCCGATG
CCGAAGGACCGCCGCAACGAACCGATGTTCCTCTTGCACATCGTGGAAGAACTGGCGCGT
GACCGTGGCGAGGACGTTGCAGTGACGGCGGCCAATGCGACTGCGGCGACGCGTGCGTTC
TTCCGCCTGCCCGACGCGGGTTGATGGGAGTGCCGGTCGCTGGCCGGCAATCAACCGTGG
TGCCGGCCAGCGGCCGGCACTACCGGAGCAGGTCGCGCAGGCCCTCACGGTAGCTGGGGA
AGCGCGGCTGCCACGCCAGCGCTTCACGCGTGCCACGACTGTCGATGCGCTTGTTGCTCT
CGTAGAAGCGGCGTAGCGTCGGGCTGAGTGCAGGGTCGTCCCATGCCACGGCAGGTGGCA
TCGCAAACCCGCCCAGCTTCGCGGCGAAGGCCAGCACATCCTGCGGTGGTGCCGGCTCGT
CATCGCTGGGCAGGTATATCCCCTGCGCAACCGGTCGCTGCATCGCCGCGACGATCACTG
CCGCAAGATCCTCTACGTGCAGGCGGTTGAACGCCAGGCCCGGCCGAATCACATGGCGGG
CACGGCCCTGTGACAGCTGCAGCAACGCATTGCGCCCCGGCCCGTACAGGCCGGGCAGGC
GGAACACCGCCCAAGCGATGCCACGTACCTCTGCAAGCGCACGCCATTGCGCTTCGGCAC
GCAGGCGCTGCACGCCGGCTGCTTCGGTGGCATCGGCTGCGCTGTGCTCGTCAACCCAGC
CGCCGGCCCGATCGGCATACACCGACGTGGACGACAGATAGCCCACCCAGCGCAGTGCCG
GGCTGGCCCGCAGAGCCGGCAGCAGCAGGCGCAGTGCCGGGTCGCCCGCGGCATCTGGCG
GCACGCTGCACAGCACGGCCTCGGCCTGCGCGACCTCATCGAGCAGGGCGGGCGACGGTG
GGGAGTCAGCGTGCAGCTGATGCCGCAGCAGGCCATCGTCCGGCGCCGACGAGGGGTTAC
GCACCGTGCCGACGACGTGCACCCCCCGCGCCTGCAGATGCGGGGCCAGCACGCATCCGC
TCCAGCCCATACCGAGGATCAGCACCCGCATAGGCAGCGCGCCGGCCTGCAACGGGAGGC
TCACGCGCCGCGCAGTGCCTGGTAGGCCTGCAGGCTGCTGTAGGCGACCTGCAGCAGCAG
GGCTTCCTGATCGGCCTTGCGTGCACGCGCCAGCATGTCGCCGACGATCTGTTCGGCCTC
TACCTGCTGGCCGGCTTCCAGATCCCGCAGCATCGACGCCTTCAGTGCCGAGCCCGCCTG
GGTGAGGGTGCCGCGTGCGGTGTCCTGCGCGGCATCGGGAATCGGCTCACCGGCAGCTTC
GGCCACGGCCAGGCATTCGTCGTACAGGCCGCGCACGATCGCCTCGCCATCATCGGTGGC
GACGATGGTGCCGATATCCGCGCGAAGCAGGCAGGTAGCAGCGGCCAGCGCGGTCAGGAA
GGTGTACTTGATCCACTGTTCCTGGCCGATGTGTTCGCTCGCCAGGTGATCAAGATGGGC
CTGCGCGCAGGCAGCGGCGAAGGCACGCACGCGTGCGGACGCCGCGCCCCCATCGCGTTC
GCCGAAGGTGAGCTTGGCCGGCTTGCCCAGGTGCAGCACCGCACCGTCGGGGGCCTTGGT
GGCGCTGATGAAGCACAGGCCGCCGAGCACGGCGTCGCGGCCGAAGCGCAGGTCCAGCGC
GTTGTAGTGGTGCAGGCCGTTGAGGATCGGCAGCACGGTGGTGTTCGCGCCCACGGCTGG
AGCAATGGCGTCGATCGAGCTGTCGAGGTCGTAGGCCTTGCAGCTGAGGATGACCAGATC
GAACGGCTTCTGCGCGGCCAATGCGGGCAGCGCATCGGCGGTGACGTGCTGCACCGGGAA
GCTGGCATCGCCGAGCGGGCTGCGGATGACCAGGCCATCGCGGTCCAGCTGGGCGGCGCG
CGCGGGGCGCACGAGGAAGGTCACGTCCACGCCGGCCTGGGCCAGGCGACCACCGAAGTA
ACCGCCGGTACCGCCGGCGCCGAGGATCAGGACGCGCATTGCACGTTCACCGCTTTCTGG
GGAATCAGATCTGCGATTGTGCCGGAGATTGCGGCCAACGGCGGAGCCCCTCGTGGTGGT
TCGCGCAGTTGGTTTCATGAGCTGGGTCGTGTGCGATGGGTTCGCGGGGGACGCCGTGAA
CCCCGCTCCGCGGTCCGGCCCAGCCGCTGGCGGCTGTGCGTTCGGGCGCTTGCGAAGCAA
TGCTTCGCAAGCAAAGCGCCCTCACCCCTGGGGGCTTAGCCGAGCCATGCATGGCGCGGA
TACCCCCGCGAGCCCATCGCACACGACCCCTGACAGTTTCCGGGTGCGGCCACCACGGAA
AACAGATCAGGAGCGGAGGCGGGTCGCTCGCTGCGCTCGCTCGTGTAGAGCGGTGCTCAG
GGCAGTTGTTCGCTGAAGTCTTCGGTGTAGCCCAACAGCAGTGTGGTGCGGGTGGCCAGG
GTTGCAGCCAGTTTTGACCACGTGTCATGCGTTCCGGCCGCGTAGACGCGCTGCAGGTCC
GCGACCAACGCATTTGCCTGTGCAGGCGACGGCGCGCTGTCGCGCTGGAAGCCGAGCCAC
GATGCGCCAAGCCCGAACAGGCGGTAGCCATGGTGCTCCTGCAGGTGCCGGATCAGGGCG
TGATTCTGGAAGATGTCCCAGTCCGCGCTGAAGTAACCGTTGGGCAGGGCGGCGATCAGC
AGGTCATCGCGGTCCACCGGCACCTGTTGCACGCAGACCACCTCGTCGACGATGAGGTCC
GGCGTTGCATTGGCGGCGACCAGCGCCTCGATGTCCTCGTCGCTGCACATCAGCGTGCCC
GGCAGCGCGCTCCATTCCAGCCGATGAGAGGAATGCTCGAGCTGCGCGACCACATGCGCC
AGCAACCGCTCGCGTGCCGCCAATGCATCTTCGGGGGTTTCCGGATCTTCGTCCTCGTAC
AGCGCGACGCGCGCGTCGTCGGACGCATGCATGCTGGTGTAGCGGCATTGGCCGACATCA
TCGAGCGTGCACAGGTAGCGATACCGGGGATCAGCCGCGTGCCGCGAGGCCAGGTATTCC
AGCACCTCATCCAGCGTGGGCGAATCGCCCAGCAACGCATGGCTGAAGGCATCGATGGGG
CCGTCCGACACGGCCTTGTCCAATGGAATGGAAGTGATCTTCATCGCCACAGCCTAGCCG
CAATCCCGAACGAAAAGAGCCGAGCATCGGCTTGGAACGCGTCATCCACGAATGGCTTGG
ATCCATCGTGTCGACCAAGGTCGACACCTACCAACAGCAGCGCAGAACGACTCCCCGGCA
GATCGCAGGAATCTGTCGAAGGCGGGGTGGGTCCGGTTGCGGGGGTGTCTGCGGCATGGA
TGCCGCGGCCAAGCCCCCAGGATGGGTTTACGGCGTCCCCCGCAACCGGACCCACCCCGC
CATCCCCCGGATAGTCAGCTTTTGCCGTTGCCGTTGCCGTTGATTCGGCGGGTGCAGGGC
CGCAGGCCCTGCAGGCAAAACTCAGCTGCGCATGCCCACGCCGCGACGCAGCAGCCACAG
CGCCAACGCCGTCAGCACCACCACGAAACCGATCATCAGGCCGTAGGCCACCGGCAGCGG
TACATCGCTGCTGCCCAGCAGGCCATAGCGGAAGGCGTTGACCATGTAGAAGATCGGGTT
GGCGTGCGTGGCCGCTTCGGCCCAGCTCGGCAGCAGCTTCACCGAATAGAACACGCCACC
CAGGTAGGTCAGCGGGGTCAGGATGAAGGTCGGCACGATCGCCACGTCATCGAACTTCTT
CGCATACACCGCGTTGATGAAGCCGGCCAGCGAGAAGATCGTCGCGCCCAGGATCACCGT
GGTCAGCATCACCAGCGGGTGCGGGATGCGCACCGGGGTGAAGAACATCGCGATGATCAG
CACGATCACGCCCACCATCAGGCCGCGCAGCACGGCGCCGGCCACGTAGCCCCACAGGAT
CACCCAGTTCGGCATCGGGCTGACCAGCAGTTCTTCCACGTGGCGGCCGAACTTGGCGCC
AAAGAACGAGGAACTGATGTTGCCGTAGCTGTTCTGGATCACGCTCATCATCACCAGGCC
CGGCACGATGAACTGCATGTAGGTGTAGCCGCCCATGTCACCCACGCGCGACCCGATCAG
GTTGCCGAAGATCAGGAAGTACAGGGTCATGGTGATCGCCGGTGGCACCAGGGTCTGGCC
CCAGATGCGCATGATGCGGGCGACTTCGCGGCGCACGATGGTCATCAGCGCGATGCGGTT
GCGCTGGCCGTCGGTCAGCTCGGTGGTGCTCATGCAGGCTTCTCCAGGTTGCCGGTGAGG
CGCACGAACAGCTCCTCCAGGCGGTTGCTCTTGGTACGCATCGAACGCACGCGGATACCG
GCCTCGTTGAGCGTGGCGAACACGCGGTTGAGGTCCATTGCGCGCGGCATGTCGATGTCC
AGCGTGTGCGGGTCCGGCGCGGTCAGCGTCGCACCTTCGATCACCGGCAGCTGTGCCGGC
AGGTCACCGTCGATGTCCAGCAGGAAGCCCTCCACGTCCAGCTTGGCCAGCAAGGTGCGC
ATCGGCCCCTGCTCGACGATCTGGCCATGGTTGATGATCGCCAGGTGGCGGCACAGGTAC
TCGGCTTCTTCCAGGTAGTGCGTGGTAAGGATGATCGTGGTGCCTGCGGCATTGATCTCC
TTCAGCACGCGCCACATGTCGCGGCGGATCTCGATGTCCACGCCGGCGGTCGGCTCGTCC
AGGATCAGCAGGCGCGGGCGGGTCATCATCGCGCGGGCGATCATCAGCCGGCGCTTCATG
CCGCCGGAAAGCGTGCGGCTCATTACCTGTGCCTTTTCCCACAGGTGCGCGCGCTTCAGT
TCCTCTTCGGCGCGCTGCTCGGCTTCCTCGCGCGGTACGCCATAGAAGCCGGCGTAGTTC
ACCAGGATGTCGAAGGGCTTCTCGAACAGGTTGAAGTTGATTTCCTGAGGCACCAGCCCG
ATCAGGCGCATGGTGGCGCTGCGGTTGCGCACCAGGTCGCTGCCGAACACTTCCACCTGG
CCCTCGCTGAGGTTGACCAGGGAGCTGATGATGCCGATCAGGGTCGACTTGCCGGCGCCA
TTGGGGCCGAGCAGGGCGAAGAAGTCGCCCGGGGCCACTTCCAGGGAAACCCCCTTCAGG
GCCTGGGTGCCGTTGTCGTAGGTCTTGCGCAGGTCGCGCACGCGCAGGGCGGGCGCCGTA
TCGTTCTGGGATGCCAAGCTCGAAGCCTTCGCGCCCATGGGCTGGCGCTAGAGAGGGGCG
GGGAGGGGCTATTATAGAAGACCCCGAGGGCTTGCCCCGGCTACACACTGTCCCGAAAAG
TCGTGCCTGTTCAATTCCCCCTCAAGCTGGTCGGCTGCCGCATGCTGGCCCCGACCGTCG
GCCACTACCAGTTCGTGCGTGACGATGGGCAGCCGCTGGATTTCCAGCCCGGCCAGTTCA
TCCAGGTCCATTTCAGCTACGCCGACGGCACCGAAACCAAGCGCAGCTACTCGCTGGCGA
CCATCCACGACCACGCGCTGGGCCCAGGCGAGGCGGTGGATATCGCCGTCAGTTTCGTGC
CCGGTGGCGCCGCCACGGCCCTGTTCGAGGCACTGGAGCAGGGCGGCCAGATCAGTGCGT
CCGGCCCCTATGGCCGGTTCTGCCTGAATCCCGGTGACCACAACGCCCGTTACCTGCTGA
TCGCCACCGGTACCGGCGTTACCCCGTACCGCTCGATGCTGCCGCTGCTGGAAAAGGCCA
TGGCCGAACGCGGTGTGCAGATCGTGCTGTTGCAGGGCGCGCGCAGCCCGGGCGAGCTGC
TGTACAGCGAAGATTTTTACAGCTTCGCCGAAAAGCACCCGAACTTCCGTTATGTTCCGT
GCCTGTCGCGTGAACTCCCGGCTGATCCGCACCCGGACGTACAGCACGGCTATGTGCAGC
AGGCGCTGGCCGGCTTCACGCCGGACCCGGCCACCGACATCGCCTACCTGTGCGGCAACC
CGGACATGGTCGATGCCTGTGCCGAGCTGCTGAAGGCCGCCGGCCTGGGCAACCCGCAGA
TCCGCCGCGAGAAGTACGTCAGCAGCAAGTAAGTCAGGGTAGTGCCGGCCGCTGGCCGGC
AGCCCCACGAACCCTGGTAGTGCCGGCCGCTGGCCGGCAGCCCCACGAACCCTGGTAGTG
CCGGCCGCTGGCCGGGCAGCCCCACGAACCCTGGTAGTGCCGGCCGCTGGCCGGCAACTC
CAAGAACCGGAGGCGGCGCCACGCCGCCCCCGGTACCCTGCCTCAGTACGCGACCCAGGC
ATCGCGCCAGGCGAAACCGGTGCCCGGGCGATAGGCATCGGCGTTGATGTTGCACCACGC
ACCCTCCGGGAACGGCCGGCAGGCGTAGAGCTTGCCGTCGGTGCCCTTGACCACGGTTTC
GCCCGGCGTGTAGCTGCCGATACCGGCCGGATACACGAAGTCGTAGTCGTCACCCGGCGG
CGGATCGACCGGATCGACCGGGCCCGGCAAGCGGGTATCGATCTGGAACAGGTTGCCCGG
CTTCAGGTAGACGCGGTTCTCGGTGGCCGAGGCGACCGGCGTGATCACGCCGTTCCTCAT
CACGCCCACACGCGCCTGCTGTGCACTGGCGTTGACCTTGCGGGCCAGCGCGAGCGGCCA
CTGGTTCGCAGCGGTCTGGCCTGCGGCCAGGGTGATCTCCGGACGCTCCAGATCATTGCC
CTGGGCGTTGAACACGCGCAGCGTCAGGGTGGTGCCTTCTTCCAACGCACCGCGGGCGGT
GACCGGGCCGGCGTCCTGCCACTGCGGCGGCGGTTCAACGCCACCACCGCCTTCGAAGCG
CACGTCCGCGCAGGTATAGAACGCTTCACCGGAATCCGAGCGTTGCCAGGTGTTGTAGAT
GATGTGCTGGCCGCTGCGCTTGGGCAGCGGGCAATCCAGCTTGTAGACGTCGCCGGAGAC
CGGCACGTTGCCCAGCGTGCAGAATTCCTGCAGGTCGGCCCAGCGCAGCGGGCTGCCCGG
CTGCCAGCCGTCGCGGGTGACGTAGAACTTCCACTCGCGGGTAGCATGCGGCGCCGGTGC
CTTGAACTCGAAGGTGTAGCGCCCGCGCGAATCGGCGCGGATCGGCGAGGTCGGCCAGTC
ACTGCGGTTCAGATCGAGGCCGCGGTACTTGCTGTTGCCGCCGCTGCACAACTCGCCATC
TGGAACCACCGCTTGATGGTTGCCGTTGGCGTTGGCCTGGTTGACACCGGCCCAGTCGTA
GAACGGCTGGGCGCCGCCGATGGCCTTGGCGGCGGCGCAGGCCGGGTTGGTCGGATTCTC
CGGATTGCCCTCGTGGCACTGCTTCACGCGGCTGAGCGGCTTGGACAGGGTGCCGTGGGC
GAAGGCGTTGCCGGACAGTGCCAGGCCGACAACGGCGGACAGTGCGAGGACGGCCCGATG
GGACAGGTGCATGCAGGAACTCCTTTGCGAAGTGTTGGAAACCTCGCGGAGTCTTCCCAT
GTAGCCGCCATATGCCCATCAGACAAGTTTGAAAGGCTGCTGCGTTCCTCTGTTTCTGCA
ACGCGCGCCCCACTGCGCGACAGGGGAGCCAGGAGGCGGTGTGATGTGCACCGCCTCCCA
AATCACTGCGTCAGTACGCGATCCACGCATCGCGCCAGGCCGCGCCCACGCCCGGCCGGT
AGGCCTCGGCATTGACGTTGCACCATGCACCCTCCGGGAACGGGCGGCAGGCATACAGCT
TGCCGTCGCTGCTCTTCACCACGGTCTGGCCCGGCACGTAGCTGCCGATACCCGCCGGGT
ACACGTGGTCGAAATCACCACCTGGCGATGGCGTACCCGGGTCCGGCACCTGGGTATCGA
GCTGGAAGCGGTTGCCGTCCTTCAGGTACACGCGATTGTCGGTGGCCGACGCCGACGGCG
TGATCATGCCATTGGCAAGCACGCCCACGCGCGCATGCCGGGCACTGGCATTGACCTTGC
GGGCCAGCGCCAAGGGCCATTGCGCGGCCGAGGTCTGGCCGCTGGCCAGCGTCGCTTCCA
CACGTTCGACATCGTTGCCGCTGGCATTGAACACGCGCAGTGCCAGCGTCGTACCGACCG
GCAATTCACCGCGGGCGGTGACCGGGCCGGCATCCTGCCATTGCGGTGCCGGCGTCGTAC
CACCGCCGCTGCCCTCAAAGCGTACGTCCATGCAGGTGTAGAACGCTTCGGTCGAATCCG
AGCGCTGCCAGGTGTTGTAGATCACATGCTGGCCGGTGCGCTGCGGCAGCGTGCACTGCA
GCTTGTAGGTGCCATCGGCAGAGAGCGGTGTATTGCCCAGCGTGCAGAACTCCTGCAGGT
CGGCCCAACGCAACGGGCTGCCCGGTTGCCAGCCGTCGCGGGTGACGAAGAAGCGCCAGT
CGCGCGTGGCGTGCGGCGCGGTCGCCTTGAACACGAAGGTGAACTTGCCATTGGCATCGG
CGTGGATCGGCGTGGTCTGCCAGTCACTGCGGTTCACGTCCAAGCCGCGGAAGGTGGGAT
TGTTGCCGCTGCACAGCTTGCCGTCGGGCACCACCGCCTGATGGTTGCCGTTGGCGTTGG
CCTGGTTGATGCCGTTCCAGTCGTAGAACGCCTGCGATCCGCCCACCGCTTTCGCGGCGG
CGCAGGCCGGGTTGGTCGGGTTCTCCGGATTGCCCTGGAAACAGGCATAGACGCGGCTGA
CCGGCGTGGTCATGGTGCCGTGGGCGAACGCGTTGCCGGCCAGGCACAGGCCTGCAGCGG
CGAACGAGGTGGCCAGCAGCAGCGGTGTGGATCGGAATGACATGGCGCTTCCTTGTGGTC
GTCGAAAGAGAGCGGTGACCGCAGAGTTGCGCTGCGCGGCGGACTTTCGGCGGCACCATG
GCGAGTATCGAGTTGCGGTGCCGGGTGCGGAACCATGGAAATGCTGATCCGTGACTGTGG
GTGTGAAGCCCTTCCCGCGGGCTTCACGTGGGCCTGAACGGATGCGCTGGCGATCACGTG
TCCGGCGTGGCAATGATCACGTCGTGGAGATCCGGTCATGTCGGCGCCATGCCGACGCGA
TCCGCTTGGCACGAGAAGCAGCCGTGGGCCGCGTTGTGCAGCTGCACGAAGGCCACGGCA
GGGTCGGCAAACAGCGCGTCCAGCCGAGCGCCGACATCCGTGCCTGCGCTGATCTCGGCG
GCCAGCATCAATGCAGCCTGGTCATAGGCGCGCAACGAGATCATCCGGCGCTGCACGTAC
GGGGGTACTTCGCCCGGCGGCAGCACGCAGCGGGTCACGCCACGCTGCACGAAGATCGGG
CCCGAGGCGTGATAGGGCGAGTGCAGGGGCAGGTGCACGTGGGACAACAGCAGCAGCTCG
CTGCCACCGGGCGGATCGCTCAGGCTGATCCGGCAGGGGTGTCCTCCTGATTCGCCGGCC
CAGCGACGCCGGATGCCCAGCGCAGCCAGCGCGGTGTCGCTCTTTTCGAACAGGTGCAGG
AACGGGCGGTGGTCGATGCCACCGAGGTACCACGCATGCATGGGCGTCTCCTTGGTTTTC
CGCGGATTCTGCGCAGGCACCGGCCGCCGTGCTCGCCGTTTTCAGACCCCGCATCTCCAT
CGGGCCAGGCAGCGCCACGGGGATCGCAGCACAAGGCGCCAAGATGCGCGCGCCGCCCCG
GCCGATGAGCGCCGCATGTCCCTGGATGTCCCCACCCTCACCGTGCTTGGCTTCCTGCTC
TGCATCGCTGGGGCCATCTGGCCGGAGACGAGTACTGCGCCACTTCGCTGCGTTGATGCA
GCACGGTTTGCAGGGCCATGACACGCTGCTGGGCCGCTACGGTGGCGAGGAGTTCGTGCT
GGTGCTGGCCAGCAGCACGCAGGCGGAAGCGATGGCGCGGGCTGCGGCGATCCGTACCGC
TCTGCAGCAGAAGCCGGCGCGGCTGGCCACCGGGCCGGTGACGTTCACTGCCAGCATCGG
CCTGGCGATGGACGACGGTCAGGGCGAGCTGTCCACGCTGCTGGCAGCGGCAGACGCGGC
GCTGTACCGGGCCAAGGCCGCCGGCCGCGATCGCCTGGCCTGCGCCACGCCGGCGGAGAT
TTCGCGTCTGCCCATCGCCGACGACGCCGTGCCCGTGTAAGTTGAGTCACATCTTCCGCG
GCAGCCCGTCGTGGTTGCCAGGAACGTCCTCCAGGGGAAACGAGCACGATGCAAAGACAC
CACCTCGCGTTGGCCGCAGTGTTGGCCAGCCTGATGCTTGCCGGATGCAGCCAGTCACCG
TCACCCGGCGCCGAAGGCGCCAGCGATGCACCCAGCCGCCGTTTCGGCACGATCGACTTC
CAGCCCTGCACGCTGTCCACGGTAGGTGCCAGTGCCAACGTGGAAGCGCAGTGCGCCACC
CTGCAGGTGCCGGAGGACCGGGCCCAGCCCGCTGGCCGGCGCATTGGCCTGCGCATCGCC
TGGCTGGAATCGGGCAGCAGCGGCTCCAGCCAGCCCGACCCGGTGTTCTTCCTGGCCGGT
GGCCCCGGCCAGGCCGCCAGCGAAGTGGCCGTCATCGTCGATACCGCGCTGCGTCAGGTG
CGCAAGCAGCGGGACATCTTCCTGGTCGACCAGCGCGGCACCGGCGGCTCCAACCCGCTC
AGCTGCCTCGGCGCGGACGGAAAGGAACTGCCGATGGACGAGGACGCGGCGCCCTCCGAG
GCCTTGCTGCGCGACTATGCCCAGCGATGCGCGGCTTCCCTGCAGGGACGTGCGGACGCA
CGTTTCTACACCACCACCGAAGCCATTGCCGACCTGGACGCGGTCCGCCAGGCCTTGGGC
GTGGACCGGGTCAATCTGATCGGTGCGTCCTACGGCACCCGCGTGGCCCAGCGCTATGCG
GGTACCTATCCACAGCACACCCGCAGCATCGTCATCGATGGCGTGGTGCCGAATGAGCTG
GTGGTGGGCGGCGATTTCGCCAGGACGTTCGAAGACGCGATCGCCCTGCAGTCGGCACAG
TGCCGCAAGGACGCTGCCTGCAGCCGGCGCTTCCCGACCGATACCCGTGCGCAGCTGCGC
AGCGTGGTCGAGACCCTGCGCCGTGCACCGGTTCCGGTCGAGTATCGCGATCCCGGCACC
TACGACACCCGGAAGGATGTGCTGACACCGGACAGCGTGGTGGGCCTGGCGTTTGCGTTT
TCCTACGTACCCCAGTACGCCTCATTGCTGCCGCTGGTTCTTGATGAAGCCGCGCACGGC
CGCTACGCGCCGCTCGCCTCGTTGGCGCGCGGTGCGAACCGCAGCATGGATTTCCAGATC
AACCGTGGCATGCACTGGTCGGTGATCTGCAGCGAAGACGCGCCGCGCTACCAGGCGCCG
GCCGAGGATCCCGGGCGCCTGTTCGGCAACGACGTGGCAAGTTCCTTCTTTGCCGCCTGC
CCGGTATGGCCGCACCGGCCGGCACCGGCAGCCAATGCCGTGCCGCTGCGCAGTGACGTA
CCGGCGCTGCTGTTGTCTGGTGAACTGGACCCGGTGACCCCGCCGCGCTATGCCGAGCAG
GTCCTCAAGGGCCTGCCCAATGGACGCGCGCTGGTCGCCCGTGGCCAGGGCCACGGCACG
CTGACCGCCGGCTGCATGCCGCGCCTGCTTGGCCAGTTCATCGACACGACCGATGCCAAG
GCGCTGGATGCCGGCTGCCTGGACACGCTGAGCTACGTGCCGGCGTTCACCTCGTTCAAC
GGATGGGAACCATGATCGTCGCCGACAACCTGCACAAGGCCTTCGACACCCGCACCGGCC
GTATCCAGGCCGTGTCCAACGTCGGCTTCCGCGCCGAGGATGGCCGCATCACCGGCCTGC
TGGGGCCCAATGGTGCTGGCAAGACCACCACCATGCGCATGCTGTACACGCTGATGACCC
CCGACCAGGGCAGCATCAGCGTCGATGGTGTCGATGCTGCGCGCAATCCGGTGGAAGTGC
GTCGCCATCTCGGCGTGCTGCCCGACGCGCGTGGCGTCTACAAGCGCCTGACCGCGCGTG
AGAACATCGCCTACTTCGGCGAACTGCATGGCCTGTCGGCCGAGCGCATCCGCGAGCGCA
TCGAGGTGCTGTCGCACGCGCTGGACATGGGGGACATCCTCGACCGCCAGACCGATGGCT
TCTCGCAGGGCCAGCGCACCAAGACCGCGATCGCCCGCGCACTGGTGCACGACCCGCGCA
ACGTCATTCTCGATGAACCGACCAACGGCCTGGACGTGATGACCACCCGCGCACTGCGCC
GCTTCCTGCTGGGCCTGCGCGAAGAAGGCCGCTGCGTGATCCTGTCTAGCCACATCATGC
AGGAGGTGGCCGCGCTGTGCGATCACATCGTGATCATCGCCAAGGGCACGGTGATGGCCG
CCGGCAGCGCCGATGAACTGCGCGCGCAGTCCGGCGAATCCAACCTGGAGGATGCGTTCG
TGAAACTGATCGGCAGCGAAGAGGGCCTGCACGCATGAGCATGATGTCGACCCTGATGAC
GGTGATGCGCAAGGAGCTGCGTGACCTGTCGCGCGACCGCCGTACGCTGGCGCTGACCCT
GCTGTTCGGGCCGCTGCTGTACCCGCTGCTGATCCTGGGCATGGGCAAGCTGTCCGAAAG
CCGCGTGCGCACGCAGATCGAGCAGCCGCTGCAGATTCCCACCATCGGCGCCGAACATGC
GCCGAACCTGGTGCGCTTCCTGGCTGCCCAGGGCCTGAATACCGCTGCTGCGCCGAAGGA
CCTGGCCGAGGCCATCCGTTCGCAGGACATCGACGTGGCGCTGCGCATCAGCCCGGACTT
CGGCAGGGACTGGGCCGATGGCAAGCCAGCGCCGGTGGAGGTGATCAGTGACAGTACACG
ACGTGCCGCCGAGGTGCCCACTGCGCGCCTGCAGGCGGCGTTGGCCACGTACAACGGGCA
GGTAGGGGCGCTGCGGCTGATGGCGCGGGGCATCGACGCCCAGGTCGCACGGCCGCTGGA
CGTGGCCAGCCAGGACATGGCCAGTGCCGAAGCCAAGCGTGGCCTGATGCTGTCGGCGTT
GTTGCCGATCCTGCTGACCCTCACCTCGTTCCTCGGTGGTGCCTACCTGGTAATGGACAC
CACCGCCGGCGAGCGTGAGCGGCAGTCGCTGGAGCCGCTGCTGGCCACGCCGGGGTCGCG
CAGTGCCATTGTCAGCGGCAAGATCGCCGCCGCCTGCATGGTCGGCTTTGCGTCGCTGCT
GTTGACCCTGGCCGCGTTCAAGGTGAGCGCGCAGATCGCCCCCGGCAACATCGGCCGCCA
GCTCAACATGAACATCATGGCGATGGTGCAGATGCTGCTGGTGATGCTGCCGATGCTGCT
GATCGGCACCTCGCTGCTGACCTTCCTGGCCGCAGCGGCCAAGAGCATGAAGGAAGCGCA
GAGCCACATGACCTGGTTGATGCTTCTGCCGATGCTGCCGGGCTATGCGCTGATTGCCTA
CCCGGTGAAGAGCCAGCTGTGGCAGTACGCCGTGCCGTTCCTGTCGCAGAACCAGATGCT
GCTGAAGGTGATCCGCCACGAGACCATCACACCCGCGGTCTGGGCCATCTACCTCGGCGC
CAGCCTCGGCCTGGCCGCCGTGCTGTGGTTCGCCGCCGTGCGCCGGTATCACAACGAGCG
CCTGGCCATCTCCGGCTGACCGCAGAGATAGCGCCGGGCTGTGCCCGGCGGATATGAAAC
GAGGCCCGGTCATGCCGGGCCTCGTTGTTTTCAGCACTGCTTTGCTTGCCAAGTACCGAA
GCGCTGCGCAATCACCGGCGCCAGGCGGTCGAAGTTTTCCCAGGTATCGGCGACGTGGTA
CAGCGAAGGGAGATCATCTGCCAGCAACTCGATGTAGTCATCGGGATAAACGGCATCATC
AGCTTGGTAGTACTCCAGCGTGAATGCATTCGCCTCATCGTTGATCATTTCATCAAGGAA
CTTGCCATCACACACCAGCAGGAACTGACCGGGTGTCATTGCACGCCGGGTCAAGGCTCC
CAGCTCCTCCTGCATGTCATCCAACAGCTCTTCGCCTGCCATCCCCCGTAGCAGCAGCCA
CGCCAGATACATTCCGATGTGGGTAGCGCCTGCCTCAGGGGAGAGATCGGCAGGGAAGTC
GCCGTCAGAGTGCCAGCTGGCGTCGTCGTACTTCATATGGGTGCGTCTGTGGACCAACGG
GCAGGTTAGGTCGCGAAGATATACAGCGCGAGTGTTGATTGCGTCACTCCACGCTATACC
GCGCAGGCGTCACCCCCATCTCGCGCTTGAACACGGCGATGAAGGCGCTGGGCGTGTCGT
ACCCCATCGACAGCGCGACGCTGATCACCGGCTCGCCGGACAGCAGGCGTGGCAGCGCCA
GCAGCACCCGCAGGCGTTGCCGCCACTGGCTCAGCGTCATGCCGGTCTCGGCCAGCCAGT
GGCGGGCCAGGCTGCGGCCGGACAGGCCACTGCTGGCGGCCCAGTCCTCGACGCTGCGGT
TGTCGTGCGGCGCGCGAGCCAGCGCGGCGGCGATCCGGCCCAGGCGCCGGTCACGCGGTT
GTGGCAGGGCCAGCGGCAGCGGCGTGCTAGCAGTGATCTCATCGGCGATCACGCCGGCCA
GGCGTGCCTGCGCAGCATCCAGTGGCGCATGGGGCCATTGCAGCGCACGTGCTGTCGCCG
CCTGCAGCAGCGCACTGGGCTGGAAGATGCGTGGTGTGGCGGGCAGACCCAGGCAGGCCT
CCGCGTTGAAGTACAGGCTCCAGCCATTGAACCCGTCTGCGCCCAGCAGCGCGTGGGGCA
CCAAGGGCGGTATCCAGGCGACGTGACCTGCGGGCAGCAGCCAGTGCAGGTCGTCGGCGG
CGATCCGCAGCAGCCCCTGGTGCGCACCCAGCAGCTGCCCACGCGCATGCCGGTGGCGGG
CCGTGCGACGCTTGCCGAGCTGGTGCAGCCCGGCCGCCAGCACCACCGGTCCATCGGTGG
CATCGGCCAGCGCGGGGGCGAGCAATGCGGCGGTTGTCTGATCTGCCATATCGATTGGCA
GTTATACGGCAGAAACGTCGCCTCCGGGCCCCGACACTGGGGCCCACTTCAACGGAGCGC
TTCCCCATGCAGCCACACGACATCCTCCCCGACCATCAGAACGACGTGCAGGTGAACGGC
GTCACCGTGCGCAAGGGCAGTGTCGGCGCCTTCCTGGCCAGCGTCCGTGACTGGCAGGAT
CCCGCCAGCGATGTTGCCACCCGTTCCACTGCCGAAGCCGACCTGCGTGCGCTGCTGCCG
GGCCTGCACGCGCTGGGCCTGTTCCAGGTGCTGACGGCGCGCGATCCGGCACTGCAACAC
CTGATCGATGGAGCGGCCTGAAACGGACAAGGCCCGGACATGCCGGGCCTTGGCGTCATT
GCAGGGGCAGAAACGACTTAATCCCCTCCGTCCCCTTTTTCGTTCAGTTGTTGCCCGGCG
CGAACACCAGCGTACGGCGGGTGGTCACCGGCGCGCTGACCGGCTCGAAGCGCCAGCGCT
TGACCGCGTTCAGGGCTTCACGGTCGAACACGCGTCCCGGCGTCGCGCGCAGCACGCGAG
CGTTCACCACCGAGCCGTCAGTGCCGACGGTGATCTCCACCAGCACTTCGCCGGAGGTTC
CCGAACGCAGCGCTTCGCCCGGATAGCGCGGCGCCGGTGTGCTGACCGGGCGCAGGGTGG
GCGCTGCCGGTGCGGCGGCCTGGCGTGCGGCGCTGGCCTGCTGGGCGGCAGCCTGCTGCT
GCTTCTGCTCGGCCTCGCGGCGGGCGGCGGCCTGGCGCTCGGCTTCCTGGCGCTCGTTGT
CGCGGCGCGCGGCATCCTGCTGCGCGGCAATCTGCTTGGCGGCGTCGGCTTCCTTGGCGC
GCTGCTCGCTCAGGCGCTGCTGCTCGGTCTGCTGCTTGCTGCGGTCCTCGGCGTCCTTCT
TGGCCTTCTCGGCTTCCGCTTCGGTGCGCTTGGCTGCGTTCTGCACGCCCTTGGCCAGGC
CGTCCTTCAGGCGCGGCAGGGCCGGCGCGGATGCATCCACCTTCTCGATCAGTGCCACCA
GGCGCTGCGCTTCGGTGTAGTCCTCGCGGCCCAGGTGTTGCTCGGCGGCGATCAGGGTGT
ACGGCAGCAGGTCGGTCAGTGCGCTCTTCACCGAGGCGTCGTCCGGCGTCTTGTCACGCA
GGGCGAGGTAGTACTCGATGGCGTTGTCGCCGGCCGGTGCATACATGCGGTTCTCGCGCA
GCGCCTGGCTGGCCGACTCGCGCAGCTGCTCGGTGCCCATGGACTGCACCTTGGCAGCAA
CCGCCGGTGCGGCGGGTGCGGCAGCGGCAGGCGCCGTGGCGGCAGCAGGCGCTGCGGATT
CTTCCTTGCCCGAGCAGGCGGCCAGTGCCAGTGCCAGGGCAACCGGCAGCCACCGGCGCG
CGGCGGTGATCGTTGAGACGTGCGACATCCTGCTCCCCTCTAGAAGACGACGTGACGTAA
ATCATTGATACGCATGGCCGGGACCTGCGGTCCGGGCGCGGCAGGGTGACGTTTCCCGAC
GCCACCGCCGGCAACGGCGAGGGTGCAATCTAGCATCCCGGCCACCGCCGCGCACAAGGG
ACGGTGGCCGGAAAGGGGCAGCGGCGGTCAAGCCGCTGGCGGCGGCGACCTCAGTGGTCG
TGTGCCTTGTCGTGCGACTTGCTGTGGCTGTTGGACATCAGCTTGTCGGTCCAGGCGATG
CCGATCGCCGACAGGATGAACACGCAGTGGATGATGGTCTGCCACAGCACGCCATCCTGG
GTCAGCATCGAGCAGCGGGCGACACCGATGTTGGCAGCGGCCACGCTCATCTGCTCCGGC
GTGCACAGCGGGATGCCGCCCAGCGCACCGCTGGCGATGAAGGTCTTCAGCAGGTGGATC
GAGGAGATGCCGATGATCGCCATCGCCAGCTTCACCTTCAGCACGCTGGCATTGACGTGG
CTCAGCCATTCCGGCTGGTCCGGGTGGCCTTCCAGGCGCAGGCGCGAGACGAAGGTCTCG
TAGCCGCCGACGATCACCATCACCAGCAGGTTGGAGATCATCACCACGTCGATCAGGCCC
AGCACGATCAGCATGATCTGCTGCTCGCCCATCGACACCGAGTGCGAGATCAGGTGCCAC
AGTTCCTTGCCGAACAGGAACACGTAGACGCACTGCGCCACGATCAGGCCCAGGTACAGC
GGCAGCTGCAGCCAGCGCGAGGCGAAGATCAGCGTGGGCAAGGGGGAGAGCGGCGGGCGG
TTTGCACTCATGCGAGGGATGCTGCGTTGCGGGGGAGAGGCGAGGTTACCGGCCGGCCAT
GACGGTGCCAACCCAACTCACGCACTAGACTTCAGGTTCCTTTCCGCACCCCGAGCCGCC
GCCATGATCGACCTGTATTACTGGCCCACCCCGAACGGCCACAAAGTGACCCTGCTGCTG
GAAGAAACCGGCCTGGAATACCGCATCCACCCGGTCAACATCGGCTCGGGCGACCAGTTC
AAGCCGGAATTCCTGGCGATCTCGCCGAACAACAAGATGCCGGCCATCGTCGACCAGGCC
CCGGCCGATGGCGGTGCTCCCCAGAGCGTGTTCGAGTCCGGCGCGATCCTGCTGTACCTT
GCCGAGAAGACCGGCCGCTTCCTGCCCAGCGACCCCCGCGGCCGCGTCACCACCCTGGAG
TGGCTGTTCTGGCAGATGGCCGGCCTGGGCCCGATGAGCGGCCAGATGGGCCACTTCAAC
GTATACGCGCCTGAAAAGATCCCGTATGCCATCGAGCGCTACGACAACGAAGTGCGCCGC
CTGCACGGGGTGATGGACAAGCGCCTGGCCCAGCACGCCTTCCTGGCCGGCGACGAGTAC
ACCATCGCCGACATGGCCAGCTACCCGTGGATCGGCGCCTACGACAAGCTGCTGGTGGAT
TTCACCGCGTTCCCGAACCTCAAGCGCTGGCATGAAGCCATTGCCGCACGCCCGGCCACC
CAGCGGGCCTATGCCCCGCGCCAGCAGGTGAACCCCAACGCCGGCAAGCCGCTCAGCGAC
GAGGAGCGCAAGCACCTGTTCGCCCAGCGCTGACCGCCTCGGGGTCGGATCCCTTTGCAG
CGCAAAGGGCTCTGACCCCAGCACCAGGCCATGGGCAGAAGGTCATGCTGCCTTCCCGCA
CAGGCTTGGTTAGGATGGGGGACGACCGCTCCGCGTCCATCGCGGGGGCGGACCTGCCGT
TTGCCGGGATCCTCCATGCGCCACCTGTTCGCTTCGCTCGCCCTCATGCTCGCCACCAGT
ACCGCCGCCCACGCTGAAAAGCTGACCCTGGAAGCCATCACCGGCCCGTTGCCGTTGTCC
GGCCCAACCCTGATGAAGCCGAAGGTGGCGCCCGACGGTTCGCAGGTCAGCTTCCTGCGC
GGCAAGGACAGCGACCGCAACCAGCTGGACCTGTGGACCTACGACATCGACAGTGGCCAG
ACCCGGTTGCTGGTTGATTCCAAGGTGGTGCTGCCCGGCACCGAGACCCTCAGCGACGAG
GAGAAGGCCCGCCGCGAGCGCCAGCGCATCGCCGCGATGACCGGCATCGTCGATTACCAG
TGGTCGCCGGACGCGCAGCGCCTGCTGTTCCCGCTGGGCGGCGAGCTGTACCTGTACGAC
CTCAAGCAGCAGGGCCAGGCGGCGGTGCGCCAGCTGACCCATGGTGAAGGCTTCGCCACC
GACGCCAAGCTGTCGCCCAAGGGCGGCTTCGTCAGCTTCATCCGCGGCCGCAACCTGTGG
GTGATCGACCTGGCCAGCGGCAGGCAGCTGCAGCTGACCCGCGACGGCAGCACCACCATC
GGCAACGGCGTTGCCGAGTTCGTCGCCGACGAGGAAATGGATCGCCACACCGGTTACTGG
TGGGCGCCGGACGATTCGGCGATTGCCTTTGCCCGCATCGACGAATCGCCGGTACCGGTG
CAGAAGCGCTACGAGGTCTATGCCGACCGCACCGACGTGATCGAGCAGCGTTACCCGGCC
GCCGGCGATGCCAACGTGCGCGTGCAGCTGGGCGTGATCGCACCGGCCGCCGATGCGCAG
CCGCGCTGGGTCGACCTCGGCAAGGAACAGGACATCTACCTGGCCCGCGTGGACTGGCGC
GATGCGCAGCACCTGAGCTTCCAGCGCCAGTCGCGTGACCAGAAGCAGCTGGACCTGGTG
GAAGTGGCACTCGACTCCAACCGCCAGCGCGTGCTCGCCCACGAAACCAGCCCGACCTGG
GTGCCGCTGCACAACAGCCTGCGTTTCCTCGACGATGGCAGCGTGCTGTGGTCGTCCGAA
CGCACCGGCTTCCAGCACCTGTACCGCATCGACAGCAAGGGCAAGGCCACCGCGCTGACC
CACGGCAACTGGCCGGTGGACGAGCTGCTGGCGGTTGATGAAAAGGCTGGCAAGGCCTAC
TTCCGCGCCGGCATCGAGACCTCGCGCGAAAGCCAGATCTACGCGGTGTCGCTGCAGGGC
GGTGAGCCGCAGCGCCTGTCGAAGGCGCCGGGCATGCACAGCGCCAGCTTCGCCCGCAAC
GCCAGCGTCTACGTGGACAGCTGGTCCAACAGCACCACGCCGCCGCAGATCGAACTGTTC
CGCGCCAATGGCGAGAAGATCGCCACCCTGCTCGAGAACGACCTGGCCGATCCCAAGCAT
CCGTATGCGCGCTACCGCGATGCGCAGCGCCCGGTGGAGTTCGGCACGTTGATGGCTGCC
GACGGCAAGACCCCGCTGAACTACAGCGTGATCAAGCCGGCCGGCTTCGATCCGTCCAAG
CGCTACCCGGTGGCCGTGTACGTCTATGGTGGCCCGGCCAGCCAGACCGTCACCGACAGC
TGGCCCGGCCGTGGCGACCACCTGTTCAACCAGTACCTGGCCCAGCAGGGCTACGTGGTG
TTCTCGCTGGACAACCGTGGCACCCCGCGCCGTGGCCGCGACTTCGGTGGTGCGCTGTAT
GGCAAGCAGGGCACGGTGGAAGTGACCGACCAGCTGCGCGGCGTGGCCTGGCTGAAGCAG
CAGCCATGGGTGGACCCGGCGCGCATCGGCGTGCAGGGCTGGTCCAACGGCGGCTACATG
ACCCTGATGCTGCTGGCCAAGGCTTCGAACCAGTACGCCTGTGGCGTGGCCGGTGCGCCG
GTGACCGACTGGGGCCTGTACGACAGCCATTACACCGAACGCTACATGGACCTGCCGGCG
CGCAATGAAGCGGGTTACCGCGAAGCGCGCGTGCTGACCCATATCGATGGCCTGCGCTCG
CCGCTGCTGCTGATCCACGGCATGGCTGACGACAACGTGTTGTTCACCAATTCGACCAGC
CTGATGAGCGCGTTGCAGAAGCGTGCACAGCCGTTCGAGCTGATGACCTACCCGGGTGCC
AAGCATGGCCTGTCCGGCGCCGATGCCCTGCATCGCTACCGCGTGGCCGAAGCCTTCCTG
GGACGTTGCCTCAAGCCCTGATCCAGCAACGGGAAGGAGCCCGCCGATGACCCTGCCACC
GCCGATTCCCGCCCATGACCCGGCATCCGCCGGTTGGTGGTGCCGCCACTGGCGCTGGGC
GATGCCGTTGATGGTGGTGCTGGTGCTGGGTGGTGCAGGGGGTGTGGTGACCTGGAGCGT
GCTGCGCTGGAGCGAGGCGGCACGCGAGAGCCCGCCGATGCGCGAGGCGCTGCGGCGGGC
GGGCTGCAGTATTGAACTGGTGGAAGCGTTCGGTGAGCCGTTGAACATCGAGTCGATGCC
GCTGGGCAGCATGCAGACTGCGATCAACGGCCAGCGTGATGTCGGCCTGACCGTAGCCCT
GGAAGGACCGCATGCGCACGGGCGGTTGTTCGTGCAGGGTACCCGTCGCGATGACGTGTG
GGACTACCCGGTGATGTACGTGTTGGGCGAGGACAAGCAGACCTTCGACCTGACGGCGCT
GGATGACGACGAGGCCGCGCAGGAGTGCGAGCTGAAGGCCTGCCGTGATCGCGGCGAATG
CCCGCTGACCGCCGTGCTCTGACCTCCGGGCGCAGGCGACTGCGGGACGTCGACTGGGTA
GAGTCGGCTGGATAGAGTCGACTGTCAGTCGACTGCTCTTCGATCAGACAGCGAAAAACC
CCGCGCTGCGCGCGATAGTCGACTGACAGTCGACTCTACCCCCGCCGGGTTTCCGCGGAG
CCCGGCTGCACAACCAGCCCGCCATGACTTCCCGCCGATTGTCGCCATCGCCTTGAGCGC
GTAGGGTGCGGGCAACCCTTTGCTGGAGTGTCCCATGAAGCCGATTGCGCTCGCCGTTGC
CCTGGCCCTGACTGCCGCACCGCTGCTGTCCGCACCACCGGCGCTGGCGGCACCCTCCGC
CAAGGCCGCCACCCCGGCCAGCCCGGCCTGGGTCGCCCGCAGCAATGCGCTGGCGCAGAT
TCTGCTGGACGCCCAGGGCCCGTTCCAGCCGGAGGAAACCGGCTTCTTCGGCGTGCCCGG
CTACGACGACAAGGTGGCCGATCTCGGCCCGGACAACGGCAAGCGCTACCGCGCTGCCAT
GGCCAAGGCACGTGACGAACTGAAGGCAAAGCTGGCCGTCGAGAAGGATCCCAATGTCCG
CCAGGACTTGGAAATCATGATCCACGCCGCCAGCCAGAACATCGAAGGCAGCGAGCTCAA
CGAGAAGTACCTGCTGCCGTGGAGCGATGCGCCGCAGACCGTGTTCAGCGGCCTCAACCT
GCTGCTGTCCGACCAGGTGCCGGTCGAGCGTCGGGCCAAGGCGGTCGACCGCCTCAAGGC
CTATGCCGGCCTGCAGCCGGGCGGCACCGCCTTCACCACGCTGGCGCGCCAGCGCTACGA
GGAACGGCTGAAGGACAGCAGCCTGTTGCAGCCGACGAAGATTGAAGTGCAGCAGTCGCT
GGACAACGTCGAGACCTACATCACCGGTATCGAGTCGCTGCTGAAGAAGTACCAGATTGC
CGGCGCCGATGAAGCAATGAAGGCGCTGGCCGGGCAGATGAAGGACTACGCCGTCTGGAC
CCGCAAGGAGGTACTGCCGAAGTCACGTGCCGACGCACGCCTGCCGGCGCCGTTGTACGC
CTACCAGCTCAAGCAGGTCGGCATCGACATCGACCCGAAGCTGCTGATGCAGCGCGCGCA
GCTGGAGTTCATGGAAACCCGCTCGGCGATGCAGCAGCTGGCACCGCTGGTGGTGAAGGA
CAAGGGGCTGAAGGTGGCCGACCCGAGCGATCCGGTGGCGGTGATCCGCGCGCTGAAGGC
CGACAAGATCGCCGACGACCATCTGGAAGGTCACTATCGCAAGGTGATCGATGCGATCGA
TCCGCTGATCCGCGAGCACGCCATCGTGGACGTGCCCAAGCGCGCCATGCAGATGCGCCT
GGGCTCGGCCGCCGAGAGCGCGGCCAGCCCGGCCCCGCACTTCCTGCCGGCCCCGCTGGT
CAACAACACCGGGCAGCAGGGCACCTTCGTGCTGCCGCTGGGCAACCCGGCAGCGGGTCC
GGGCGCGCAGTACGACGACTTCAACTTCGGTGCGGCAGCATGGACGCTGAGCGCGCATGA
AGGCCGCCCCGGCCACGAGCTGCAGTTCACCGCGATGGTCGAGCGTGGTGTGTCGCTGGC
ACGCACCATGTTCGCGTTCAATTCGGTGAACGTGGAAGGCTGGGCGCTGTACGCCGAAGC
CGAGATGGTGCCGTACGAGCCGCTGGACGGGCAGATGATCGCCCTGCAGTTCCGCCTGCT
GCGCGCCGCGCGCGCGATGCTCGACCCGATGCTCAACCTCGGCCTGACCGACCGTGCCAA
CGGCGAGCGCGTGCTGATGGAGCAGGTCGGCCTGTCCAAGGCGATGGCCACCCAGGAACT
GGACCGCTACATGGTGCGGATGCCGGGCCAGGCCGGTAGCTACTTCTACGGCTACACCCG
CATCCTGGAACTGCGCATGCAGACGGAACTGGCGCTGGGTGCGAAGTTCGACCGCCTGGC
GTTCAACAACTTCCTGCTCGACCAGGGCCTGCTGCCGCCGGACCAGCTGGCCGACGCGGT
GAACAAGGTGTTTGTACCGAAGTACAAGCGCTGAGCATCACCGGGTAGTGCCGGCCGCTG
GCCGGCATTGCCCCTGGCGCAGGAAGGATTCCTGGGGTTGCCGGCCAGCGGCCGGCACTA
CCTGCGGTGACGCTGCTGCGTCACCGCTGCGGGGTAATCACCTGTGTCGGCAACCGCGCC
GGCGGTGCCGGATTCGGCACCCAGATCGCGACGCCCGCGGCGCGCTTCTGCGTGGTCGGA
ATCCCGATGCCGACGCCGCCACCGACGTGCGAGCCGAACGTGCCCGCGCCTACCGACATG
CCTACCGGCGAACCGCTGCTGCCCACGCCCATCAGCACCACGCCGTTGGCGCCCAGCGCT
GCGGCTTCACGCTTCAGGCGGGCCACGGCGGCGTCGGTCTGGCCCTGGGTGCCGAAGCCG
ACGGCGGAAGACGATTCCAGCTGGGCGATTTCCTGGGAGCCGGCCGGTGGCGTCGAATAG
ATCTGCACCAGCGCCGGATCGATCGGTGCGCGGGCGCGGCCCAGCATCACCTTGGAGGTG
CTGGCACAGCCGGCGGCGACCAGCAGCATGGCCGCCAACGCGGCCCAACGGATGTTCATG
GCACTTCCCCTGCAGGACTGGTTGCGATGATCGGCGGGCCACTCTGAATCGGCGCCAACA
CCCGGGCCGGGGCACGCACGACAGCACGCTAGCACGGGCCGGGTGACAGCCCCGCCAATG
GCAGTAGGCGGCGGCAACGGGAACGATTATGGTGGGGCCAGGAACCAACTGCGGGAGAGC
GGCATGGGTGTGATCAGTCTGTTGTGGGGCGTATTGGCGCTGTTGTGGATGATCCTGGCG
TTGATTCCGCTGCTGGGCTGGGGCAACTGGTTCCTGATCCCGTTCGCCGCGGTCGGTGCG
GTGATCGCCGCGCTGGGCATCCTGTTCACCCACCCGAGCAAGCGTGGCCGGGCCTGGGCC
GGGTTGGTCCTGAACGGTATCGTGGTGGTGGTCGGCATCCTGCGTCTTGGCCTGGGCGGC
GGCGTGGTCTGAGCCCGGTCCCGGGTGCGACAGGGCGTCGCAGGCACACGGCCGGTGGCC
GGGCGGGGGCGTACAATGAATGGCTGCGCGAGCCCCCCGCGTGCCTGTGAATCCGCGCCC
CGCGCGGCTGCCCCATGATCATCCGACCCCGTCCCCACGGCTGGCAACTGCTGTACATCC
TGCGCGGTTCGATCGTCAAAGCGATCGCGCCGAAGGTGCTGGCCATCCTGATCCTGTCCA
TCGCCGTGGCTGCGGTGGTCGAACTGGCGCCCCCCACCGGCATCGAACGCGTGTCGGTGA
CCCCGTTCACCCTGCTTGGCCTGGTGCTGTCGATCTTCCTCAGCTTCCGCAACAGCGCCT
GCTACGACCGCTGGTGGGAAGGACGCAAGCTGTGGGGCCAGCTGGTCTACGAATCGCGTT
CGCTGGCGCGCCAGGTAAACCTGCTGCTGGCCGACGACGCGGGCCGTCGTCGGCGCGTCG
CCTACCTCACCACCGCGTTCGCCCATGCGCTGGCGGCGCGACTGCGTGGTCGCATCGTCG
CCCTGGCAGCACTGCCGTGGCTGGACAAGCGCCAGCGCGAACAGCTGGGCCAGCGCGAGA
ACGTGCCCGATGCACTGCTGGCGATGATCGCGGCCGAACTGGCGCATGCGCTGCGCGCCG
GCCAGCTCGAGCCCATCCTCTACACCCAGCTGGAAGAGCGCCTGCACGCGATGTCGTCGA
TCCAGGCCGGCTGCGAGCGCATCCTCACCACGCCGCTGCCGTTCGCCTACACCCTGCTGC
TGCACCGCTGCGCGTGGATGTTCTGTGTGCTGCTGCCGTTCGGCCTGGCCAGTTCGCTGG
GCTGGGGCACGCCGGTGCTGTCGGCGGTACTGGCCTATGCCTTCTTCGGCCTGGACCAGC
TGGGCGAAGAAATGGAAGACCCGTTCGGCCTGGAGCCGAACGACCTGCCGCTGGACGCGC
TGGTGCGCACGATCGAGATCGACCAGCTCGATGCGCTCGGCGAACGCCCGTTGCCCGAAC
CCCTGCTGCCGCAGGGCTACCTGTTGCAATAGCCACTCTTCGGAGCCTGCCATGTCCCAT
CCGCTGTACCGCCCGCGCCGCATGCGCCACGACGAGTTCTCGCGCCGCCTGATGCGCGAG
AACACGCTGACCACCGACGACCTGATCTACCCGGTGTTCGTGCACGAACTGGCCGGCCGC
ACCGCAGTGCCGTCGATGCCGGGCGTGGAGCGGCTGTCGATCGAAGAACTGCTGAAGGTG
GCCGAAGAGGCGCTGGAGCTGGGCATTCCGGTGATCGACCTGTTCCCGGTGATCGACCCG
TCGCTGAAATCGCTGGATGCATCGGCGGCGTGGGCCGAGGACGGCCTGGCGCAACGCGCG
ATCCGCGCGCTGAAGTCGCGCTTCCCGGAACTGGGGGTGATGACCGACGTCGCGCTGGAC
CCGTACACCACCCACGGCCAGGACGGCATCATCGATGACAAGGGCTATGTGCTGAACGAC
ATCACCGTCGAAGCGCTGGTCAAGCAGTCGGTGTCGCATGCCGAAGCCGGCGTCGACATC
GTTTCGCCGTCGGACATGATGGATGGCCGCATCGGCGCGATCCGCCGTGCGCTGGATGCC
GACAACCACGTCAACGTGCGCATCATGGCTTACTCGGCCAAGTACGCCTCGGCGTTCTAC
GGTCCGTTCCGTGATGCGGTGGGCAGCGCGGCCAGCCTCGGCAAGGCCGACAAGAAGACC
TACCAGATGGACCCGGCCAACGGCGACGAGGCCCTGCGCGAGATCGCGCTGGACCTGGAA
GAAGGCGCCGACATGGTGATGGTCAAGCCGGGCATGCCGTACCTGGACCTGGTGCGCCGG
GTGAAGGAAAAATTCGGTGTGCCGACCTTCGCCTATCAGGTCAGTGGCGAGTACGCGATG
ATGAAGGCCGCCTTCGCCAACGGCTGGCTGGACGAGCGCGCCTGCGTGCTGGAGTCGCTG
CTGGGCTTCAAGCGGGCCGGTGCCGATGGCGTGCTGACCTACTTCGCGCCGCAGGTGGCG
CGATGGCTGCGCGAGCGCTGACAATAGCGCCACGATAGACGGAGGACTGCGCGATGGGAC
CCGAACTGGGATGGATGCAATGGCTGATCTGGGGCACCGGCACGCTGGTGTTCGGCGCCA
TCATCGTCGGTGTCTTCATCGCCGCCTGGCGCGCGGGCAAGCGCCCACCGGAGCAGCTCT
CCGCCGCCCGCCACGTGGCCCGTGAGCAGGCCCTGCCGGACAGCGTGCAGGCCGAGCTGG
CCGCGCTGAACCAGCGCAAGGACAATGGCCAGCTGAGCGAGATGGAGTACGAGCAGTTGC
GCGCCAAGGTGTTGTCGCGCTGACGGGGCGTTTCATCCACGCATCGCGTGGATCTACTGG
TAGTCGCCAACCTTGGTTGGCGCTTTCACGTATGCCAACCAAGGTTGGCATCTACCAAAC
GGCTATCCACGCCCGGCGTGGATCTACCGCACGCACCCGGCCACCGCCGCCACCTTCGGC
ACCGCCAACCGGTACACGTCCACGCCACCGGCACGCGGTGCCCTGGCCGCGCTGCTGGCC
ACCATCATTTCGCCTGGCTTGGCGTTGTCGATCACCGGCGCGCCGGTCCAGCCGCCGGTC
TGGTTGAACGACAGTCCCAACGGTTGCAGGGCCGCGCCACTCCACGCGCAGCCGCTGCTC
CACACCTGTGCGGTCGCGCCGTTGCCGCGGCTGAACACCACCGCGCCATCGTTGCCCAGC
CAGTCGCCGTCGGTCTCGTCGTCGGCGCTGTTCAACGCGCTCAGTGCGGTGGCCGGGCCA
CGCAGTCCCTGGGCATCCAGCGTTGCCACGAACAGGTCCCAGCCGGCGCCACCGCCCTGC
TGGCGGGCAAACAACAGCCGCTGGCCATCCGCGCTCAGGGCCGGTCCGCGCTCTTCCCGG
CGCCCGCCATCGCCGCCCAGGGCCTGCGCGCTGCCCAGCTGGCCATCGGCGGCCAGCGCG
GCCCGATACAGCGCCAGCTTGCCCTCGCGGCCGGCGGCGAACAGCAGCCAGCGGCCGTCA
CGGCTGAAGTAGGGATCACGGGCCTCACCGGCCACGCCTACCGGCAAGGCCTGCGCCTGC
TGCCAGCGGCCGTCGACCACGCGCGCCTCCCACAGACCCCAGCCAGCTTCGCTGCGGCGG
GCGAAAACGATGCGCTGGCCATCGGCGCTGATCGTGGCGCGGCCCTCGTCGGCACGGGTC
GAGACCACGCCCATGCCTTCGATTCCGTACTCGTTCAACGCCATCGCCACGGGGGCAGAG
AGTAGACTGGCGGCAAGCACCAGCAGGGGCGGGGTGATGCGCATCATCCGGGTCCGTGCA
CGAAAGAGCATCAGTCTAGCCAGCTTGAGGATTCCATGACCGACCGTTACGCCGTCTTCG
GACACCCCGTTGCCCACTCGAAGTCGCCGCAGATCCACGCGACGTTCGGTCGCCAGGAAG
GCATCGCGGTGGACTACCGCGCGATCGACCTGGCCCCGGATGCGTTCCTTGCCGGCCTGG
AGGCCTTCGCCGCCGACGGCGGTGTCGGCGCCAACGTCACCTCGCCGCACAAGGAGGCCG
CGTTCTCGGTGTGCACCACCCTGACCGCACGCGCGCGCCGCGCCGGTTCGGTCAACACGC
TGCTGCGCAAGGGCGACCGCTGGCATGGCGACACCACCGACGGCATCGGCCTGGTGCGTG
ACCTGACCGACCGCCATGGCCTGGACCTGCGTGGCCGCCGCATGTTGCTGATCGGTGCCG
GTGGCTCCGCGCGCAGCGTCGCCCCGGCGCTGCTTGATGCCGGCATCACCGAGCTGGTGG
TGGTCAACCGCACGCCGGAACGCGCTGATGAACTGATCGATGCGATGGGTGAGCCGGGTC
GCGCGATCAGCCGCTACTGGGAAGACCTGCGTGATCTGGGTGACTTCGAACTGATCGTCA
ACGCCACCTCGGCCGGCCACGATCGCGACGTCGAGTTCAAGCTGCCGCTGTCGCTGGTCA
ACTCGATGACCACCGCCGTCGACCTCAACTACGGCGAAGCGGCGATCGCCTTCCTGGCCT
GGGCGCGCGCCGCGGAGTGCCGCAATACGGTCGATGGCCTGGGCATGCTGGTCGAGCAGG
CCGCTGAGAGTTTCCTGCAGTGGCACGGTGTGCGCCCGCAGACCGACGAGGTCTACCAGT
CGCTGCGCCAGGGCTCGGCCGTGCTGGCCGGCGAGGACTGATCGATGGACAGCACAACGT
TGATGGTGTCGGTGCTGAGCATGGTCGGCGTGCGCCTGCCGGTGCTGATCGCGCTGTGCG
TGGGCCTGGTCTGGGTGGTCGGCGCGCCGCGTGATGCGACGCGCACCGGCGCTCTGGTTG
GCCTGGTACTGCTGCTGCTGTCCAGCCTGGGCGGCATGGCCGCCGGCATCCTGCCGATGT
GGTTGATCAGCAGCGGCAACTTCAACGCCATCTCGGGCATGAGCGCCATCCTCGGCGTGC
TGCATTTCGCGCTGGCGATGGTCGAGGCCATCGGCGTGGTGCTGCTGGTGTGGGCACTGG
TACGCCTGCTGCGTAGCCGTACGATCCCGGCGGCCTGACCGGCAGCGCCGGGCCATGCCC
GGCGTATCTGGCCCTTGGGCGGTCCGGCGATCGGACCGTGACCGCCGCCGGGCGTCGTCG
CTGGCCCGTTCAGGGTGCCAGCGGCGGTGAACGTGGCCGGCCATGCGACAATGACCGGCC
TGATCCAGCCACGGTAATTCCCGGCGTGACCGAAACCGTCGCCGCTCCGCGCACCCTCGA
TGACACCTTGAAGGACGCGATCCGCAAGGCGTACACGACGCTGCAGGCCAATACCCCCGG
CTTTTCCACCCGTCGCTCGCAGAGCCAGATGATCGGCGTGGTGTCGCGTGCGCTGTCGAA
AAGCGGTGGCGTCGGCGTGGTCGAGGCGCCCACCGGCGTCGGCAAGAGCCTGGGCTACCT
CACCGCAGGCGTGCCGATCGCATTGGCCAGCAAGAAGAAGCTGGTGATCAGCACCGGCAC
CGTGGCGCTGCAGTCGCAGCTGGTCGAGCGCGATATCCCGAATTTCCTGAAAGCCACCGG
CCTGGAGGCGACCGTGGCGCTGGCCAAGGGCCGTACCCGCTACCTGTGCACGCGCAATGC
CGCCGAGGCGCAGGGCGAGGGCTCGCAGGGTGGCATGTTCGAGGATGACGCGCCGCTGTT
CGACCGGCCACTGGCGCCGATCGAGATGGACATCGCCAAGCGCCTGACCGACGCCTTCAC
CAGCGGCAGCTGGGATGGCGATATCGACAACGCACCGGAGACCATCAGCCCCGGCCTGCG
CAGCCGCATCACCACGCCGGCTTCGGGCTGCGCCGGGCGCCGTTGTGCCTATTCGGCGCA
GTGTGCGGTGCTGCGTTCGCGCAACACCGTGCGTGATGCGCAGATCGTGGTCACCAACCA
CGCGCTGCTGCTGTCGGCGCTGTCGATCGGCGACAGCGACAACGGCCAGCCGTTGATCGC
GCCGCCCTCGGACATGCTGCTGGTGCTGGACGAAGGCCATCACATCGGCAACGTGGCGAT
CGACCAGGGCGCGGCCAGCCTGGCGCTGGACGAGATGGCCAAGCGTACCGGCCGCCTGCA
GATCCTGATCGCTGGCGCCTACCGCGCGGTGGACAAGGATCGCCTTGGCAACCTGCTGCC
GAACGAAGCGATCGAGGTGGCCAGCAACGTGGCCAAGCAGCTGCGCGCGTTCCGCGATCA
TATCGAGCGCGTGTGGATGCCGGCGCCGGCGGACGAAGAGCCGATGTGGCGCGCGGCCAA
TGGGCGACTGCCCGAGGCCTGGCGCGAGCCGATCGAGGCGTTGGCTGACGATACCCGCAG
CCTCTACAACTGGGCGCACGCCGCCACCGCGCAGGTGGCCAAGGGCAAGCCGGACGATGC
CGCGCGCGAGCGCCTGCAGCGCAACCTGGGCATGGCGCTGGAAATGATCGAGCAGCAGTA
CAACCTGTGGCAGGCCTGGCGTCGCAAAGACAAGGACGGTGCGCCGCCGATGGCGCGCTG
GGTCACCGCCACCCGCGACGGCGACCTGGTGCTGCACGGCTCGCCGGTGTCGGCCGCGCA
CGTGCTGCGCAAGCTGCTGTGGGATGAAGTGGACTCGGTGGTGATGACCTCGGCGACGCT
GACCGGCGGTGGCGACTTCCAGTCGCTGGCGATCGACAACGGCATTCCGGAAGAGGCCGA
GATGGTCTCGTTGTCGTCACCGTTCGACCTGCCCAACCAGGCCGAACTGATCGTGCCGAA
ATTCCCGGTCACTCCAGACGACCGCGAGGGCCACCCGCGTGAAGTGGCGCGCTACCTCGA
CACCGAGCTGGACTGGGCCAAGGGCTCGATGGTGCTGTTCACCTCGCGCTGGAAGATGGA
GAAGGTGGCCGGGCTGATGTCGGCCGCGCGCCGCAAGCAGGTGCTGGTGCAGGGCGAGAT
GTCCAAGACCCGCCTGATCGACGAGCATCTGCGGCGCGTGGCGGCGGGCGAGGGCTCGGT
GCTGTTTGGGCTGAATTCGTTCGGCGAAGGCCTCGACCTGCCCGGTGAAGCCTGCACCAC
GGTGGTGATCACCCAGGTGCCGTTCGCGGTGCCGACTGATCCGCAGACCGCTACCCTCAG
CGAATGGTTCGAGGGGCGTGGGCTGAATGCCTTCAATCTGATCGCCATTCCGCATGCGTT
GCGCACGCTGACCCAGTTCGCAGGCCGCCTGATCCGCACTTCCACCGACACCGGCCGCGT
GATCATCCTCGATTCGCGGCTGCTGACCCGCCGCTACGGCAAGCGCATCATCGACGCGCT
GCCGCCGTTCAAGCGTGTGATCGGCTGACCGGTAGTGCCGGCCGCTGGCCGGAAAAAAGG
GGACGGAGGGAATTAAGTCGTTTATGGCACAAACGACTTAATTCCCTCCGTCCCCTTTTC
CCAGATGCCGGCCAGCGGCCGGCACTACCGTATGGCGGTCAATCGCCCAGAAGCGCGGTG
TTGCGTACGGCGCCCTTGTCGGCGCTGGTGGCCAGCAGGGCGTAGGCCTTCAGCGCGCTG
GTGACCTTGCGTGGGCGCGGCGCGCGCGGCTTCCAACCACGCGCATCGGCGTCGCTGCGG
CGCTGGGCCAGCGTGGTCTCATCCAGCAGCAGGTCGATTCGGCGGGCCGGAATGTCGATG
CGGATGCGGTCGCCATCTTCCACCAGGCCGATGACACCCCCGCTGGCGGCTTCCGGCGAG
ACATGGCCGATCGACAGGCCGGAGGTGCCGCCGGAGAAGCGGCCGTCGGTCAGTAGCGCA
CACTGCTTGCCCAGCCCCTTCGACTTCAGGTAGCTGGTCGGGTAGAGCATTTCCTGCATG
CCGGGGCCGCCCTTCGGGCCTTCGTAGCGGATCACCACCACCTCGCCCGGCAGCACCTCG
TCGGCGAGGATGCCGGCAACGGCGGCGTCCTGGCTTTCATAGACACGCGCGGGACCTTCG
AACACGTGGATCGATTCGTCCACGCCGGCGGTCTTCACCACGCAGCCATCGATGGCCAGA
TTGCCGCGCAGCACGGCCAGCCCGCCTTCCAGCGAATATGCATGCTGCAGCGAGCGGATG
CAGCCCTCGGCGCGGTCGACGTCCAGCGTCGGCCAGCGCGTGGCCTGGCTGAAGGCTTCC
TGGGTGGGAATGCCGGCAGGACCGGCCTTGAAGAAGGTGTGCAGGGTGTCGTTGTCACTG
CGCACCACATCCCAGCGTTCCAGCGCTTCGGCCAGGCTGGCGCTGTGCACGGTGGGTACC
GTGGTTTCGAGCAGGCCGGCGCGGTCCAGTTCACCGAGGATGCCGAACACGCCGCCGGCG
CGGTGCACGTCTTCGATGTGGTACTTCGGTGTGTTCGGCGCCACCTTGCACAGCTGCGGC
ACGCGCCGCGACAGCGCGTCGATGTGGGTCAGGTCGAAGTCGACCTCCGCTTCCTGCGCT
GCGGCCAGCAGGTGCAGGATGGTGTTGGTGGAGCCGCCCATGGCGATGTCCAGGGTCATC
GCATTGGCAAATGCGGCCTGGGTGGCGATGCCGCGCGGCAGCGCGCTGGGGTCTTCGCCG
CCATACCAGCGGTGGCACAGTTCGACGATCAGGCGGCCGGCGCGGCGGAACAGCGCCTCG
CGGTCGGCATGGGTGGCCAACGTGGTGCCGTTGCCGGGCAGCGACAGGCCCAGCGCTTCG
GTCAGGCAGTTCATCGAGTTGGCGGTGAACATGCCCGAGCAGGAGCCGCAGGTGGGGCAG
GCGCTGCGCTCGAACGCCGCGACCTTCTCGTCGGAGGCGCTGTCATCGGCGGCCACCACC
ATCGCATCGACCAGATCCAGCTTGTGCTCGGACAGCTTGGTCTTGCCCGCTTCCATCGGC
CCGCCGGAGACGAACACCACCGGGATGTTGAGGCGCAGCGCGGCCATCAGCATGCCGGGG
GTGATCTTGTCGCAGTTGCTGATGCACACCAGCGCGTCGGCACAGTGCGCGTTGACCATG
TACTCCACGGCGTCGGCGATGATCTCGCGGCTGGGCAGCGAATACAGCATGCCGTCGTGG
CCCATCGCGATGCCGTCGTCCACGGCGATGGTGTTGAATTCCTTGGCGACGCCGCCGACC
TGCTCGATCTCGCGCGCGACCAGCTGGCCGAGGTCCTTCAGGTGCACGTGGCCGGGCACG
AACTGGGTGAAGGAGTTGGCGATGGCGATGATCGGCTTGTGGAAGTCGCCATCCTTCATG
CCGGTGGCACGCCACAGGGCGCGGGCGCCGGCCATGTTGCGGCCGGCGGTGGAGGTGCGG
GAACGGTATTCGGGCATGGCTGGCGGAACGGGCGGGCCGTACGACGTGGGGGTCAGCCGA
TCATGGCCAATTTTTTCGGTTGCTGCTGCAACCACCGGGGAGAGAGCGGCAGGGCTGCGC
CCTGCACCCGGGGTAGTGCCGGCCGCTGGCCGGCAACCTCAACAGCAACAGCTGGGCTAT
CCGTGGGATGGCGGGGTGGGTCCGGCTGCGGGGGACGGCGCAAGTACGTCCATGTAGCCT
CGGTCGCGCCATCCATGGCGCTCACGCCCCCGCAACCGGACCCACCCCGCCTTCGACAGT
TTCCTGCGATCTGACGGGGTCGGATCCCGTTCTGCGCGACGGGCTCTGACCCCCGATTCC
TGATTGGAACGACGAAAATGAAAGTCCGTTCATCTTTCGGACTTTGCCGATTCCGGTTGC
TGGCCCGGATTTGGCATCATTGGGGCATTGATCCGTCGACAGGGCATGAGGCCATGAAAC
GTTCCCGCACCACCGCGCTGCTGCTGATGAGCGCCGCGCCGCTGCTGTTCACCGCCTGCC
AGAAGGAGCCGGAGGTGAAGGTGCAGGAAGGCCTGTACACCTCGGTCGAGGCCTGCACCG
AGGCCACCGGCGATCCGTCGTCGTGCCGCAATGCCTTCGCCGAAGCGCAGAAGCAGGCCG
CCGATGCGGCGCCGAAGTACGCCAGCAGGGAAGCCTGCGAGAAGGACTACAAGCCGGAGC
AGTGCGTGCAGCAGCACACCTCGGCCGGAACCTCGTTCATCGGCCCGATGATGATGGGCT
TCTTCATGTCGCAGATGCTGAGCAACCGCGGAGGCCTGGCACCGCAGGCACCGGCGTCGG
CGCCGGCCTACCAGGACAAGAACGCGGGTTGGGCGCGCCCGGCACCGGGTGGCACCGGTG
GCCTGAACACCGCCAGCGGCATCGGCGCGGGCAAGGCCGGCCTGGCCCCGGTCACCAGCG
AACCGAACCGTGCGGTCACTGCCAGCCGTGGTGGCTTCGGCAACACCAGCGCGCGTCGCA
GCAGCAGCGGCAGCTACGGCGGCTGATCGACCCATGCAGCGCATCCGGATTGCCGAGCGT
GCCCAATGGCGGGCGCGCGCGGAAGAGGCAGGTTTCCGCTTCCACACCATCGACGGCCAG
CCGTACTGGGACGAAAGCGCGTACTACGCGTTCACCCTGCGCCAGATCGAGCAGGACATC
GAAGACCCCAGCGCCGAGCTGCACCAGATGGCGCTGGACCTGGTCGGCGATGTCATCGCC
AGCGAACGCTTGATGGACCAGCTGGCGATTCCGTCGCATTACCGCGACTGGATCGCCGAC
AGCTGGCGCCAGCGCCAGCCGCATCTGTACGGTCGCCTGGACCTGGCCTACGACGGTACT
GGCCCGGCCAAGCTGTACGAACTGAACTACGACACGCCGACCTCGCTGTTCGAGGCCAGC
TTCTTCCAATGGCAGTGGCTGGAAGACCAGCGCAACGCCGGTCGCCTGCCGCAGCACGCC
GACCAGTTCAACGCGATCCACGAAACGCTGGTCGAGCGTTTCGGCGAACTGGCCACGCAG
CTGCCGCCGCCGCTGTATTTCAGTGCCGTGGGCAGCTCCGAAGAAGACCGCGGCACCGTC
GACTATCTGCGCGACTGTGCATCGCAGGCCGGCCTGCATGGCCAGGCCATCGCCATCGAG
GACATTGGCCTGTCCGAGGACGGTCGCTTCACCGCGCTGGACGATTCGGTGATCGGCACG
CTGTTCAAGCTGTACCCGCTGGAAGACCTGATGGCCGAGGAATTCGGTCGCGCGCTGCCC
GGCTCGGGCGTGCAGCTGCTGGAGCCGGCGTGGAAGGCGGTGTTGAGCAACAAGGGCATC
CTGCCGCTGCTGTGGCAGCGCAACGTGGGCCATCCGAACCTGCTGGAAGCGCATTTCGAT
GACGGCAGCACGCTGGCGTCGGGCTGGGTGCGCAAGCCGCTGTTCTCGCGCGAAGGCGCG
AACATCGAGATGCATCTGGCCGATGGCAGCACCCAGCGCAGCGACGGTCCCTACGACGGC
CCGGCGATCATCCAGCGCGCCCATCCGCTCACCCGCTTCGAAGGCGGCTATCCGCTGATC
GGCAGCTGGGTGGTGGGTGACCACGCCTGCGGCATCGGCATCCGCGAAGACGACAGCGCG
ATCACCCGTGACAGTGCGCGCTTCGTGCCGCACGCGATCGTTGACGAGGCGCCGACGCGG
ATCTACGTCTGATGGCGGTGCGACGTTGGCCTGGCCGGCATGGGCGTTCTTCGCCCGTGC
CTGGCCGGCACTTCGATGACGGGCGCAGCCTGCAGGCCTTCGCGGACCGCGTCGCGGTGC
GTTGCCATCGCTGCGACACCCCCGGCTGGGTGGTCGCCAGCTGGGAACCTTACCGGTGGA
CCGCGCGATTCCGCTGCACCGGCTGCAGCTCTGCACTGGACAGTGGGGACTGGGTCGGCG
CGGTCTACATGCTGGGCCGCCAACCCTGTGGATTCTGTGGGCATCAGTGGCTGCACGTGC
GTCGTCGGGTTCCCGCTGGCGTTCCTGCACCGGCGTCCTTCGCTGCTCGATGTGCGCAAT
GTGATCGCAGTACCGATGTTTCGGTCTCGGTGCGTCCATTGCGTGATGCCGAGCCTGCCG
ATCCGCACTTCGGATTGCCGCTGTGCCTGGTCGAACAGACCCGCGCAGGCCTGCTCTGGG
CCTATAACGCTGAACATCTGCAGGCATTGCACGAGTACGCGAGCGCGACATTGCGCGAAA
GCCGCGGCCATCACCGATCCATGTTCTCGCGCCTGCCGCAGTGGATGAAGCTGGCCCGCA
ACCGGGTGTTGCTGCAGCGCGCGGTGGAGCGATTGCAGCGGCGGTTGTTGCAGGGGTAAT
GCCGGCCGCTGGCAGGCAACCGTTGCTGGTAGATGCCGACCCTGGTCGGCGCTGTGGGTT
TCGTGCCAACCAAGGTTGGCACCTACCAGAGCGATGTGTCGGTAGTGCCGGCCGCTGGCC
GGCAACCGCTCCCGGTATCAGAGCAACCCTTCGCGCTTCACCGCCAGATAGCGCTCCACC
AGTGCACCGGGCAGGGCGTCGGCGGTCACGTCCAGCACCATCACCTTCTCGCTGCGCAGC
GCTTCATGCGCTTTCGCGCGCTGCTGCAGGTACAGCGCCGCGGCGCCGGCCTGTGCCGCG
TCCTCCAGCGACTGCACCTCTTCATCGAGGACAGCATCCAGTTCGCGCTCGCGCAGGCTG
GCCACGCACACCAGGTGGCGTTTCTGCAGCAGGCGCACCGCCGCCAGCAGATCCTCGATG
TCTTCGTCGCGCACGTTGCTGACCAGCATCACCAGCGCGCGCCGGCGCTGGCGCAGCGAC
ACTTCGGTGGCGGCGGCCAGGTAGTCGGTGGCCACCGCGCGCGGCTGCAGGTCGTAGCTG
GCACGCAGCAGGTGCTCGACGGTGCCCATGCCACGCTGCGGTGCCACCCAGCGGCGCTCG
CCACCGGTGGCGAACAGGCCGGCAGCATCGCCCTGGCGCAGCGCCAGGTAGGCCACCACC
AGCGAGGCATTCAATGCATGATCGAAGTGCGAGAGCCCGCCTTCGCTGGCCAGCATGCGG
CGGCCACTGTCGAGCATCAGCAGCAGCTGCTGGTTCTTCTCGTCCTGGTACTCGCGCGAG
ACCAGCTTGCGCGCACGCGCGGTGGCCTTCCAGTCCAGCTGGCGCAGGCTGTCGCCGATG
CGGTACTCGCGCATCTGGTGGAAGTCGGTGCCTTCACCGCGGCGGCGCTTCACGTGTGCA
CCGACCAACCGCGAGGCCTGGTCGGCGCTGAACAGGGCGAAGCGGGTGAGCGGTACGAAG
TTCGGATAGACCCGCACGTCCAGCGCGGGAGGCAGCGTGCGTTGCTGCCACCACAGCCGC
CACGGCGAGCGCATGCGCAGGTGCACGCCTTCGAAGCGGAAGCGCCCGCGCTGCAGCGGC
TGCAGGTGGTAGTGCAGGGTGGAGGCGCTGCCGGCCTTCAGGCGCACGCGCTGCGGCAGC
GACTCCAGCGGCCAGCCGCCGGGGACCAGGTCGAACACCTGCACCGTCATCGATGCGTCC
GCCTGCAGCCGCAGCGCGGCCTCGCGGCGCACGCCCAGTGCCAGCGCTTCGGGCAGCTCA
CGCTGGATCTGCGGCGATGGACGCCGCGTCTGCCGCCACAGATCCATCAACGCTGGCACG
GCAATCGCCACCGCGGCCAGCGCCCAGCTCCAGCGCGGCAGCAGGCCGCCCAGCACCAGG
CCACCCAGGGCGGCCCAGGCCAGCAGCAGCGCCAGCAGCAGCGGGGCCGGCCTCATCGGC
GCGGTGCTTCCACCTTGGCCAGCAGTGCACCCAGCACGTCGTCGGCGTCCTGGCCTTCGA
TCTGCAGTTCCGGTGCCAGCGCGATGCGATGGCGCAGCGCGGGGCGCGCGATGTCGCGCA
CGTCGTCGGGGGTGACGAAGTCACGGCCGGCCAACACCGCCTGCGCGCGCGAGGCACGTA
CCAGCGCGATGCTGCCACGCGGGCCAGCGCCGACCGCGATACCCGGCCACTGCCTCGTGG
CCGCCACAATCCGCACCGCGTAGTCGATCACTTCGTCATCGACGGTGATCGCCGCCGTGG
CGCGCTGCAGTTCCAGCAGCTCACCGGCGCCGAGCACGCGCGGCACCTGGCTCAGGTCGA
AATCGCTGGCGGCGCGGCCGCTGGTGATCGCGGTCACCATGCGCTTCTCGTCCTCCAGCT
GCGGGTAGTCGATCAGCACCTTCAGCAGGAAGCGGTCCAGCTGCGCTTCCGGCAGCGGGT
AGGTGCCTTCCTGTTCCAGCGGGTTCTGCGTGGCCAGCGCCATGAACGGCGGCGCCAGGG
TGAAGGCCTTGCCTTCGATGGTCACCTGGCCTTCCTGCATCACTTCCAGCAGCGCCGACT
GGGTCTTGGCCGGTGCGCGGTTGATCTCGTCGGCCAGCAGCAGGTTGGTGAACACCGGGC
CGCGACGGATCTTGAAGCTCTCGCTCTTCGGGTCGTACACCGCGTGGCCGCTGACGTCGC
TGGGCATCAGGTCGGGGGTGAACTGCACGCGGCCGTAATCCAGTTCCAGGGCCTGTGCCA
GCGCGCGCACCAGCAGGGTCTTGCCCAGCCCGGGCACGCCCTCGATCAGCACGTGGCCAC
CGGCCAGCAGGGCCACCAGGATCTGGTCCAGCACATCAGCCTGGCCGATGAAGGCGTGGC
CGACGGCATCGCGGATGGCATCGACGCGTTCGATCAGGCGGGCGTTGGCGGCCGCCGGCA
GCTCGGGGACTTCGGTCATAGCAGGGATCTCATCTGGAGCAGCAAGCGGATGCGCTCGCG
CAGGGCGGAGGAATCGTGCGGCGGAGGGGGCGTGAGCGCGCTGGCAACGCGGCCTTGCGG
CCACCTCAGCAGCTCGGCGATGGCCTGATCGCGCGGCGCGCCATCGAGTGCGGCGGCAAT
CGGTGCGCGCAGGCGCAGGCGGTGCAGGAACAGGGCGAGTACGGCCTCGTACAGGCGCGC
GCCGTGGCCGAAACGCAGCAGCAGTTCACCACTGGCGCGCACGTGCTCCAGCAGCGAACG
GCGTTCCAGAACCGGCGACGGCAGCAGGCTGCCGAAGCGCTGCGAGCGGCCCCACAGCCA
ACCCAGCAGGGCCAGCAGCAACGGTGCCCACAGCGGCCAGCCCTGATAGAACATGCGCGA
CCACAGCGACGGCGGGCGGCTGGCATAGACCAGCCAGACCGCACCCTTGCCGTAGTTCGG
ATCGAGCAGGTAGCGGGTCAGGTCGCGATGCGACGCGTCGTGCAGGCCGTCGCTGGGCCC
GCCGCCTGCCGACGCCAGGCGCGCCGCCGGTGAGTCCACCTCGCTGCGCATGAACTCCAT
GTCGGCCAGCACGCTCACCTTGCCCTGGCCATGGCGCAGGCGCGCGAACACCAGGTCGCG
ATCCGTGCCCCAGCGACGTTCGGCCTGCGCACTGGCGGCAAAACCCAGGGTGAAGCGGCG
GCCACCGCAGAATTCGACGTGGCCAGGATCGTCGTCGACATGGAACGGCTGGCAGTCGCT
GCGCTGGAACAGGCTGTCCACGCCCAGCCGGTCCAGCAAGGGGCCCTGCGTGCTGCCGGC
ATCGTCCTCGGCCGGCGGCGGTGTACGTACCAGCAGGTGACCACCACCGTCGACCCAGTC
CAGCAGCGCGCTGGCAACGGGCGGCGGCAGTTCGCTGCTGTCCTGCAGCAGCACCACCGT
ATCGTTCGGCCCCAGTGCCATCTGCTGCAGTTCCAGCCGTGGCCGCGAGTGCACGTCAAT
GCCATCGGCGCGCAGCGCCTGGCCGAGTACGTACAGCGGGTTGTAGGCGGCCTCGCCCTG
TGGCGGCAGCCGGATCGTCTCGGTCACCCGTTCGTGCGTGCGCAGGTAGAGGATGGTCAG
CGGTACACCGAACAGCACCAATGCACCGAGCAGCAGCGACCAGAACAGGCGCGGACTCAT
GCCTGCCACCCGTACTGCTGGCGCAGGGTATCGGCCAATGCATCGAAATCGGCGCGGCTG
GGCAGGCGGCCACCGTAGGCGGCGTACTGCCACATGCGCACGATGCGCGCGAACAGGTCA
CGGTCGCTGGCCTCGGGCATGCGCCGCGACGCGCGCAGGCATTGCGCTTCGGTGGCACCG
GGTGGAAGCGCGATACCGCTGCGCTCGCCCACCGTGCGCACACTGGCGCGGTACAGCAGG
GCCAGCGCCTGCCGCGGCCGGCCCTGGTCCCAGAGCAGGCCAGCCTGGGTGGCCACGTCC
GGCGGCAGCACCACCGGCAACTCCACCTGTTCCTCCAGCACCTCCGGTGCAGCGTCGGCC
TTGCGCCGGCCACTGCCACGCAGCCATGGCAGCCACAGCCGCGCGGTCAGCAGCAGCACC
AGCAGCAGGATGCCGAGCAGGCCCCACAGGCCCCATTCGGCCAGCCGTGCCAGCCAGTCG
ATGCCGTCCCTGCGCGCTTTGCGTTCACCTTTGCTGTTGGTGTCACGCTGCAGCTGCTTG
TCTTCCTTCTTTTTTTCCTCGGCCTGCTCGATCGGCTTCCAGCGGGTGACCTCGCGGGTC
GGGCGCTGCAGCGGGTCCTCATAGGCGCGGTTAACCGCTTGACGGAAACCGGCGGTGTCC
ACCGGCGTGCCACCGAAGATGGTGGCCGGCGTGTTGGCCGGGTCGATGGTCGGTTCATCG
TCGTCGTCTTCGGCGGCGATGTCACTGGCGTTGGGCTTGCCCATTGCGCGCCCGGGCTCG
GCATCTGCGTCCTGCGCATGCACCGGGGCGGAGACCAGCGGCAGTGCCAGGCACAGCAGC
AGCGCCAGCGTCGATGCCGCCGGCAGCAGGCGATCGCGCAGTCGGCGCAGGGCGATTTCG
ACGTCCCAGGCTTCCATCTGCGTACGCCGGTTCAAGTACAGGCCAAAGCCCGCACCGACG
AAGAACGGGCCGATCAGCGCCGAGGCCAGCCAGCAGGCCAGATTGAAACCGAAGCGTGCC
CATGCCGGCGTGTCCTTGCCGATCATGTCCCACGCCGCACGCCAGGATTCGGACATCAGG
TCCAGTGGCATGAACATGAACACTGCACCGATGGCACCAGATACCAGCACCGCTTCGAAC
GCCATGCAGGTCACAGTCAGCACTGTCGCCGCACCTGCGGCGCCGGCAGCCACCGCACGG
CGGCGTGGACCGCGCTGACCCGGTGCGTTGCCTTCCAGCAGGTTCACCGGCAGGCACAGG
CTGCGCAGCACGCTGAAGCGACGCCAGCCCAGGTAGCCCCAGGAACCAGTGTTGCCCCAG
TGGCGCTGCGCACGCAGGGCCGAAAGTGTGCTGACCGGTTCGCCGAAGATGCCGCGCGAC
AGCACATACAGCGGCGCACGCTCGAACAGTGGCTTGCACCACCACATCGCCAGCCAGGCC
CAACCGAAGGCATCCAGCCACCATCCCAGCCCGTTGAAGATCACGAACAACGGAGCACTG
GCCAGCAGCCAGCTGCCCCACACGGCGCGCGCATGGCGGCGGGCGAGGGCACTGCCCAGC
TCCATCGCTTCCCAGCCGCTGCGTGCACGCAGCACCACGTCCAGACGGTCAATGCGCATG
GCCGCCTCCACGCCCGCCACGCCATAGCCACAGCAGCACGCCGGCCCAGAGCACTCCGGC
GACGCCGAACTTGGTCCATGCGGGGACTTCAGCGATCGACGACCAGAACGCTTCGATGAA
GGCTGCGACCAGCAGCATGAACGCCACGCCCAGGCACAGCCGCGCACCGATGCGGCCACC
GTCGACCAGCGCGTCCAGGCGGCTGCGCCGGCCCGGTGCCAGCAGCTTCATGCCCAGCTG
CAGGCCGGCACCGCCGGCGATCACGATCGCGGTCAGCTCGAACGCGCCATGGCCGGCCAC
GAAGCGCCAGAATGGTCCACCGTGTCCGATGTGCTGCAGGTGGCCGGCCACCGCGCCGAT
GGTGACGCCGTTGAACAGCAGCACCAGCAGCGTACCCAGCCCGGCCAGCAGGCCGCTGGC
GAAGGTGCGCAGGGCAATGCTGATGTTGTTGAGGATGTAGTGGCCGAACATCATCCAGTC
GGTACCGCTGTCGCGGCCCAGTCGTTCGGCGGCAGGGTCGTACATGCGCTCCATCGCGGC
GATCTGGCGGTTGTCCATCAACGTGTGGATCAGGTCCGGGTAGACCTGTACAAGCACGAA
GCAGGCGATTGCCGGCAGCGCGAACATCGCCAGCGCCACCCACATGCTGCGTGCCTGGCT
GCGCACGAGCAGCGGGAAGTCGGCCACGAGGAATTCCAGCGCGGCGCGCCAGCGCGTCGG
CCGTGTGCGGTACAGCACACTGTGGCCCTGCTGCATAAGCTGCTGCAGGCGCTGGACCAG
CTGCGGGCTGTAACCGCGCTCGCGGGCCAGCGCCAGCTGCTGGCACAGGCGCCGGTAGCG
CTGCGGGACGGCGGTATCGTCCAGTGCCAGGCCGCTGGCCTTGCGGCGCGCGCGGCGCGA
GGCGCCGGCACGCAGCAGCAGCCACTGTTCCAGCTCCTGCCATTCCTGCTGGTAGCGGGC
GACGAACTGTTCCTGTTTCATCGCCGCCCCAGCAGCCAGTTGGCCATGGCGTACAGGCGC
AGCACGGCGACCTGGCCGTGGGTACCGGTCAGGGGCTCGGCAATGCCGGCCAGCTCCTGC
TGGCGGGCCGCCGACAGCCGTGGCGCGCGCTCGGCGAAGGCCATCAGCGCGGCCTGTTCC
TCCGGCCGCAGTGGCTGCGGCGGGGCCAGCACGCTGTCGATGGTAGGTGGCGGCGGCAGG
TACAGCACAGGCGCGTGCACCACCACGGTGCCGGCCACCAGGTCGCCGAGGCGGCGGCCG
TGCGGATCGAACAGGCTGCTGACCAGGCCCAGTGCGTAGCCGAACGGCAGCATGTCCACC
GTGCGCAGCAGGTTGCGGGTGATCGCCGCCATCCAGCCCACGGGCGCGCCATCGCGGGAC
AGCACGCGCAGGCCCAGCGCGCGCTTGCCCAGGGTACGGCCCCACAGCGCCTCGCACACG
ATCGGGTAGACCCAGTAGACCAGGAACATCAGCACCAGGTTGAGGCCGGAGCCGAATTCG
TCCAGCACCGCCAGCGGAATCGCCATCAGCACCAGTACCGCGATGCGCACGCCAAGATCG
ACCAGCCAGGCCATGGCCCGCGGCAGCGGTCCGGCTACCGGCAACTGAAGCAGCACACCC
TCCGGCGTCACCACCTCACGGTAGGTATCGAGCATCGGTGCGGCCATCAGCGCGGTGGCC
TTCGTTGTGGGCGCCGGAGTCCTCTCCGGCTGGCAACCACAGGCATGGGGGTCTCGACAG
ATCCTGGTCGGGCCCAGACTTTAGCAGAGCCGCGCGGCAGCGTTGGCTGCTCAGCCCCGG
TATTCGTCCTTCAGCCGCAGGTAGTGGTCGGCCGAGTAGTGCAGCGACTCGATCTCCTTG
TCGCTCAGCGTGCGTGCCGGCCGGGCCGGATTGCCGACCCACAGCTCGCCTTCGCCCACC
ACCTTGCCGGGACCGATCACCGCGCCGGCACCGACGAAGCCGTGGCGTTCAACGCGGGCA
CCGTCGAGGATGCAGGCGCCCATGCCGATCAGGCTGTAATCGCCGATCGTGCAGGCGTGG
ATGATGCAGCCGTGGCCGACGGTCACGCCTTCGCCGATCAGGGTCGGGTAGCCCGCCTTG
TTGTACGGGCTGTGGTGGCTGACGTGGATGATGGTGCCGTCCTGCACGTTGGTGCGTGCA
CCGATGCGTACGTAATTGACGTCACCGCGGATGACCGTGCCCGGCCACACCGACACGTCG
TCGCCCAGTTCCACGTCACCGATGATCGTGCACGACGGGTCGATGTACACGCGCTCGCCG
AGGACGGGCATCTTGTCGCGGAAGGGGCGCAGCGGGTTCATCGGGGTCTCCGGAAATCAG
GGCGTTCGCGACGATGATACCCGGGTGGTAGTGCCGGCCGCTGGCCGGCAACCGCGCGGC
ACGCCTGGATTTCCGTGGTTGCCGGCCAGCGGCCGGCACTACCAGCGGCAGGTGCGGCTC
TTCATGCAGGCGCGTGCTCGGCCAGCATCTGCCGGAACAGCTCATCCAGCCACGCAGCAT
CACCTCGTCCGGCGGGCAGCTGTGGCGCCTGCGCAGTCCGGATGGCCAGTTCACGATCGA
TGTAGTCGCTGATCGCCGCAATGCGCGGCCCGGCGGCGACCTCGGCGCTGGCCCGCTTGA
CCGCCAGCAGGGCATCGATGACTTCACGCACCGCACCGTCTGGCAGCAGCCGGTCCAGCA
GATCCTCGAAGGCCATCGGCGGGGGTGTCTGTTCGTGCTCTATCCACTGGCAGGCCAGCA
GTGGGCGCAGCACGTACAGGTACTTCTTGGTGCGCACCGTTTCGCCACGCAGGTAGCCGC
GATGGTTCGAGCGCGCCATGTTGAAGTAGTGCCACCAGGTGCCCAGCGGTGAATGGAACG
CTTTCGCTGCTTCCCACAACTGTGACACCGCCGCCTGATCCTGCTGGTAGACGATCGGCG
AGCGCAGCCACTCGATCAGGGTCGGATTGGATTTTGAAACCAGTCGCAGTGCCTTGCGCA
GGTCCCAGCCGCTCACGTCGAGCTCATCGTCGATCGGCAGTTCGATCACATCGCGCTGCG
CTTCGCCGGGACCGGTGCTCTCGTTGACGCTGAGATACCAAGGCTGGCGATGCACGTAGA
TGAAGCGCGCGTCGTAGTCGCTGTCGGGCGAGGAAAAGCCCCAGCCGCGGCTGCCCGACT
CGCAGGCCAGCAGCACGCGTACGTCGTAGCGCTGTTCGATGTCAGCCAGGGTGGAAAGGA
TGGCGGCGCGCTTGTCCGGCGCGATTGGGTGGATGTCGTCCATGCAGTTGTGTTCGTAAT
GTCGAGCGTGCTCGACTGTAACGCAAGTGCGCACCGGTAGTGCCGGCCGCTGGCCGGCAA
GCTCACGGGCGCACTTGGAATTCTGCGGTTGCCGGCCAGCGGCCGGCACTACCGGCTAGG
GCTCGTAGCTGTAGCCCATGCCGTACACCGAACGGATCGGCTCGCCTTCCATGCCGGCGT
CGGCCAGCTTGCGGCGCAGGTTGCGCACATGGCTGTCGACGGTGCGGTCGACCACCACGC
GATGGTCCAGGTACAGCCGGTCGAGCAGTTCATCGCGCGCCCAGATCCGGCCCGGGGTGG
CCAGCAGCGTGCGCAGCAGGCGGTACTCCACCGGCGTCAGGTCCAGGCCCTTGCCGTTCC
AGGTGGCGCGTGCGGCCGGCTCGTCGATGTGCAGGCCACCGTTGGCGCGCGCACCCGGGT
CCGGGCGGTAGCGGCGCAGCACCGCCATCACCCGCGCGACCACTTCGCGCGGACTGAACG
GCTTGCAGATGTAGTCGTCGGCGCCGATCTCCAGGCCCAGCAGGCGGTCGATCTCTTCCA
CCCGTGCGGTGACCATGATGACCGGTACATCGCTGCTGGCACGCAGTTCGCGGCACAGGT
CCACGCCATCACGCTGCGGCAGCATCAGGTCCAGCAGCACCAGATCGGGCTGGTAGCGCG
CGAACGCGTCGATCACCTGGCCACCGTCGTCCACCCACTCGCTGGCCATGCCGGCGGCGG
CCAGGTAGTCGCGCAGTACCGAGGCCAGGCGTGGCTCGTCCTCGACGATCAGGATCTTCG
TGGACGTGGCGGGCGACGTGCTCATGCAGGCTCCGGCAGGGTGATGACCACGCGCAGCCC
GCCCAGCGGCGAGGGCGCGGCGTGGATGACGCCGTGGTGGGCGAGGATGATGTTGTGGCT
GATGGCCAGGCCCAGCCCGCTGCCGCCACTGGCGCGGTTGCGCGAACTTTCCACGCGGTA
GAAGCGTTCGAACAGCAGTGCACACTTGTCGGCCGGAACGCCCGGCGCGGTGTCTTCCAC
GACCAGCTGCACGCCGGCAGGCACGCGCGCTGCCTGCACGCGTACGCGGCCACCGGCATG
GGTGTAGCGCAGTGCGTTTTCCAGCAGGTTGGCCAGCACCTGCTGCAGGCGCCGTTCGTC
ACCGGACACCTGCAACGGCGTGGCGGGCAGGTCTTCTTCCAACGCCAGTCCTGCATTGGC
GAAGCGCACGCGCATGCCATTGAGTTCGCTGCGCAGCAGCGCCACCAGGTCCAGTGGCGC
GAAGCGGTACGCCAGGCCGCCGGACTGGGTCATCGACAGGTCGTGCAGGTCGTCGATCAG
CTTGCCCAGCTGGCGGATCTCGCCCTGCAGGCCCACAAGGTTGGCCCGGTCCAGCGGACG
GATGCCATCTTCGATCGCCTCCAGCTCGGCGCGCACCACGGCCAATGGCGTGCGCAGCTC
ATGCGAGATGTCGGCAATGAAGGCGCGGCGGTTGCGTTCGGTGTCGTCCAGCGCCTGCGC
CATCCGGTTGAAGTCGTTGACCAGCGCGTCCAGCTCATCGTCACTGGTGCGCTCGATGCG
GGTGGCGTAGTCACCGGCGGCCAACCGGTGGGTGGCAGCGGCCAGCTTGGCAAGGCGCTG
GCGCAGCGCACGCGATACCAGCCAGGCCAGCAGTACCGTCACCAGCAGTAGCGCGATGCC
GATCACCCACCAGGCGCGCACCTGGGTGTTGTAGAAATTCAGGTCGTTGGTGGCGATGAC
GGTCTGGAACGGCACCATGCCCAGCCAACCGACGGTCTGCCCGTCCACCTGCACCGCATG
CGGCTCGTCATCGCTGGTGGCGTCGGGGTTGCCGGCCACGAAACGGTGCTGCGCGTCGAA
CAGGCCCAGGCGCGACGGCACGCCGGTCTGGTCGGACAGCGACGGCACCGGTCCTTCGTG
CCCATGGGCCAGGTCCGGCCGCAGCAGCCGCGCCCAGCGGTCGCCATCACCGTGCAGATG
CTCCCAGCCACCGTGCTCGCGGTACTCGCGCTGCAGGTGTGGCATCAGCCGCTGCATGCG
CAGGTCGCCCTGGTCGTTGAGGTAGTCCAGGAAGCCGGTCTGGAAGGCCACGCGGCTGGC
AATACCGTTCACTGCCAGCACCAGCAGGCAGGCGGTGAAGATCGCGAGGAAGGTCTTCGC
GGTCAGGCCGAATTTGAGTTGGAACTTCGCCATCGCGGGGGCCATTAGCGGCGCATGCGG
CGCCGAAAGCAAGCGCCAGCTGAGCCGGCCGCACAATCTCCATATTCTCTGCACAGTTTC
ACGGCAGCGTGCACGGGTCAACGCAAGGCCCCCACGCCCCCCATGTCCCTCCTGCGCCCG
CTGTCCCGTTCCCCGCGTCCCCTGCTGTTGCCCCTGCTGCTGGCCCTGGCGGCCTGTTCG
GCGGACAGGACCGACGCCCCGGCCATGCCCGAAGTGGGCGTCATCATCGCCCGCGCGCAG
CCGCTGGCACTCCAACAGACCTTGCCCGGCCGTGCCGTGCCGTTCGAGATCTCCGAGGTG
CGGCCGCAGATCGGCGGCCTGATCCGCCAGCGGTTGTTCACCGAAGGCCAGCAGGTCAAG
GCAGGTCAGCTGCTGTACCAGGTCGACCCGGCACCGTACCAGGCGGCCTTCGATACCGCC
CGCGGGCAGCTGGCGCAGGCCGAGGCCACCGTGTTGTCGGCACAGCCGAAGGCCGAGCGT
ACCCGTGCGCTGGTGAGCATGGATGCAGCCAGCAAGCAGGACGCCGACGATGCCACCTCG
GCATTGAAGCAGGCGCAGGCCAACGTGATTGCCGCGCGCGCTGCATTGCAGGCTGCCCGC
ATCAACCTCGACTACACCCGGGTGACCGCCCCCATCGACGGCCGCATCGGCACCTCCAGC
GTCACCGCCGGCGCGCTGGTCGCGGCCGGCCAGGATACGGCACTGACCACCATCCAGCGG
CTGGACCCGGTGTACCTGGATGTCACCCAGTCCAGCACGCAGATGCTGGCGCTACGCAAG
CAGCTCGATGCGGGCCTGGTGAAGGCCATCGATGGCAAGGCACAGGTACAGGTGCTGCTG
GAGGACGGCAGCACCTACGCGCATGAAGGCACGTTGGAGTTCGTCGGCAGCGCAGTGGAT
CCGGGCACCGGAAACGTGAAGCTGCGCGCGGTCATTCCGAACCCGGACGGCCTGCTGTTG
CCGGGCATGTACCTGAAGGCGGTGCTGCCGATGGCCACCGACGCGCGTGCCCTGCTGGTG
CCGCAGAAGGCGGTGGTGCGCAACGAACGCGGCGAACCGCTGCTGCGCCTGCTCGACGCC
AAGGATCATGTGGTCGAGCGCCGCGTCAGCACCGGCCAGGTGGTCGGTAACCAGTGGCAG
ATCACCAGCGGCCTCAAGGCTGGCGAACGGGTGATCGTCAGCAACGGCAGCGCGGTATCG
CTCGGCCAGCAGGTGAAAGCGGTGGCGGCCACGACGGCGCAGTTGGCGGCGATGCCGGCG
GTCGATCCGAACGGCAACACCGACGAAAAGTCGCACTGAGGCCTGGCCCACATGGTTCGT
TTCTTCATTGACCGGCCGATCTTCGCCTGGGTGATCGCCATCGCGGTCAGCCTGCTCGGC
CTGCTCGCGATCCTGATCCTGCCGGTGGACCGCTACCCGCAGATCGCCCCGCCCACCATC
ACCATCCGCGCCACCTACACCGGCGCCTCGTCGCGGACCGTGGAAAACGCGGTCACCCAG
GTCATCGAGCAGTCCCAGCAAAGCCTCGATCACCTGATGTACATGACCTCGACCAGTGCC
TCCGACGGCTCGGCGCAGGTCAACCTGGTGTTCGCCACCGGTACCAATCCGGATACCGCG
CAGGTGCAGGTGCAGAACCAGCTGCAGGCCGCCATGGCCACGCTGCCGCAGGCGGTGCAG
CAGAACGGCCTGACCATCACCAAGTCCAGTGGTTCGCTCTTCGAGGTGCTGTCGTTCACC
AGCGAAGACGGCAGCATGGACAACTTCGATGTCGCCAACTTCATGGAAGCGCGCATCGAC
GACCAGATCAGCCGTGTCAGCGGCGTCGGCAACATCCAGCCGATCGGCCAGGAATACGCC
ATGCGTATCTGGCTGGATCCGGAAAAAATGCGCCAGTACGCACTGATGCCGTCGGACATC
GAGACCGCACTGCAGGCGCAGAACACCGACGTGTCGGCCGGTGAGCTGGGTGGCCAACCG
GCGCTGAAGGGCCAGCAGCTGGACGCAACCGTGACCGCGCGCAGCCGCCTGCACACGCCT
GAGCAGTTCGCGCAGGTGGTGCTCAAGGCTGACGCCAACGGCAGCGTGGTGCACCTGGGC
GACGTGGCGACGATCGGCCTGGGGCCGGAGAGCTATGACAGCATCAGCACCTTCAACGGC
AAGCCGTCGGCCTCGCTGGGCATTGAACTCAATGCCGGTGCCAACGCGATCGCCGTCTCC
AAGGCCATCGATGCACGGCTTCAGCAGCTGCAGAAGTACTGGCCGCACGGTTACACCGCC
CACGTGGCCTTCACCACCACGCCGTTCGTGACCATCTCGCTGAAGGAAGTGGTGATCACC
CTGATCGAGGCGATCGCGCTGGTCGTGCTGGTGATGTACCTGTTCCTGCAGAACTGGCGG
GCCACGTTGATCCCGACCATCGCGGTGCCGGTGGTGCTGCTGGGCACCTTCGGCGTGCTG
GCCGCGTTCGGGTACTCGATCAACACCCTGACCATGTTCGCGCTGGTGCTGGCCATCGGC
CTGCTGGTGGACGACGCCATCGTGGTGGTGGAGAACGTGGAGCGGGTGATGACCTTCGAG
GGGCTGGCACCGAAGCCGGCCACGCTGAAGGCGATGGGCCAGATCACCGGCGCGCTGGTC
GGCATCGTGCTGGTGCTGACTGCGGTGTTCCTGCCGATGGCGTTCTTCAGCGGTGTCACC
GGCGTGATCTATCGCCAGTTCTCGGTGACGATCGCTGCTGCGATGATCCTGTCGGTGCTG
GTGGCGATGACCATCACCCCGGCGCTGTGCGGGAGCATCCTGCACCAGATTCCCAAGGGC
GGCCATCCGCATGGCGATCACGCTGGCGAGCCGAGCCTGCTGGGCAAGTTCTTCATCTGG
TTCAACCACCGCTTCGAGCGCACTTCCAATGGCCTGCGTCACCGCGTGGATGGCTTCCTT
GGCCGCCGCACGCTGGGGGTGCTGTTCTACCTGGTGCTGAGCGTGGCCACCGGCCTGCTG
CTGTGGCACCTGCCGGGCGCGTTCCTGCCCGATGAAGACCAGGGCATGCTCAACGCGCTG
GTGAAGCTGCCGGCCGGTTCCACGCTGGAGCAGACGCGGGCGGTGATGGATCGTCTGAGT
GCCGTCGCGGTGAAGGACGACGGCGTGCTCTCGATCCAGGCCACCGCCGGTTTCAGTGTT
ACCGGCAGCGGCCAGAACGTCGGCCAGGCCTTCATCCGCCTGAAGGACTGGGATGACCGC
AAGGACGACGCCGATACCATCGCCGCACGGTTGACGCGGGCGATGGCCAGCGTGCCCGAT
GCGCAGGTGTTCATCACCTCGCCACCCGCCATCCTTGGCCTCGGCGATGCGGGCGGTTTC
ACCTTGGAACTGCAGGACGAAGGCGGTGCCGGCCATGCCGCCGCCGTGGCCGCGCGCAAC
ACGCTGCTGAAGGAAGCCGCCAAGGACCCGAAGCTGGTCAACGTGCGCTACGCCAGCCTG
GAAGACGCGCCGGTATACGCCGTGAAGGTGGACGACGCCAAGGTGCAGGCCATGGGCGTG
AACCCGCAGGACGTCAATGACACCTTGAACGCGGCGCTGGGCGGCGACTTCGTCAACAAC
TTCATCTACAAGGGCCGCATCAAGAAGGTGTTCATCCAGGGCACCGCCGAAGCACGCATG
CAGCCGCAGGACATCGAGCGCTGGAGCGTGCGCAACCAGGCCGGGCAGATGGTGCCGCTG
TCGTCGCTGATCAGCACGCATTGGACCAGTGCGCCGGCCGCACTGCAGCGCTACAACGGC
ATCTCGGCGATGGAAATCACCGGCCAACCGGCGCCGGGTGTCAGCTCCGGCGAGGCGATG
GCCGAGATCGCGCGCCTGGCCGACACACTGCCGGAAGGCTTCAGCCACGCCTGGTCGGAC
ATGGCCTACCAGGAACAGCTGTCGGGCAACCAGGCGCCGATGCTGTATGCCATCTCGCTG
CTGTTCGTGTTCCTGTGCCTGGCCGCGCTGTATGAAAGCTGGGCGGTGCCGTTCGCGGTG
ATGCTGGCCGTGCCGGTAGGCGTGTTCGGTGCCGTGCTGATGATGAACCTGCGTGGCCTC
AACAACGATGTGTACTTCCAGGTCGGCCTGTTGACCACGATTGGTCTGGCAGCGAAGAAC
GGCATCCTGATCGTCGAGTTCGCGCGCATCCTCGAACAGCAGGGCAGGGACACCCGAGAC
GCAATCCTGCAGGCGGTCTACCTGCGGCTGCGGCCGATCGTGATGACTTCGCTGGCGTTC
CTGATGGGCGTGTTGCCGCTGGTGTTCGCCACCGGCGCCGGTTCGGCCGCGCGCCGTTCG
CTGGGTACCGGCGTGGCCGGTGGTACGGTGGCCTCGATGGTGCTGGGCATGTTCTTCGTG
CCGTTGTTCTACCTGCTGGTGCGCCGCCTGTTCCCGGGCCGCGCGCCGGCCGACGCCACT
GTCCCGGAGACAAGCCCATGAAGCCGATGCTGCTGCGCGCCCTGGCGGCCGCAACGATGA
CCGCCGTGCTGGGCGGCTGCGTGAGCATGGCCCCACACTACCAGCGTCCCGAGGCGCCGG
TGCCGGCACAGTTCGGCAATGCCGGCACCGGCGAGGCTGAGCCGGCACTGGCGATGCCGG
CCTGGCGCGAAGTGTTCCTGGAACCGCGCCTGCAGCAGGTCATCGCGCTGGCGCTGCAGA
ACAACCGCGACCTGCGCGTGGCGGTGCTGCAGGTGGAGAAGGAGCGCGCGCAGTACCGCA
TCCAGCGCGCGGCACTGCTGCCGTCGGTGGATGCCAGCGGCAGTGTCACCCGTTCGCGGG
TGAGCGATGCCAACAGCGAGACCGGCGTCACCCAGGTGACCGAATCCGATGCCGTGCAGG
TGGGCATCAGCAGCTGGGAGCTGGACCTGTTCGGGCGTATCCGCAGCTTGAAGAACGAGG
CGCTGCAGAACTGGCTGGCCAGCGCCGAGAACCAGCGCGCCGTGCGCACCAGCCTGGTGG
CCGAAGTGGCCACGGCGTGGCTGGCGCTGGCGGCCGACGAGCAGTCGCTGGCGTTCACCC
GGCAGACGCTGGACAGCCAGCAGCAGACCCTGCAGCGCACCGAGGCCCGCCATGCACAAG
GCCTGGCTTCGGGCCTGGACCTGTCGCAGGTGCAGGCCAGCGTGGAAGCCGCGCGCGGTG
CGCTGGCCAAGCTGCAGACCCAGCAGGCGCAGGATCGCGATGCGCTGCAGCTGCTGGTCG
GTGCACCGCTGGACGCGGCACTGCTGCCCAGCGCACAGGCGCTGGACGGCACCGTGGCGC
TGGCGCCGCTGCCTTCCAACCTGCCCTCAAGCGTGCTGCTGCAGCGCCCGGACGTGCTGT
CCGCCGAACACGCGTTGCAGGCGGCCAATGCCGATATCGGTGCCGCGCGCGCTGCATTCT
TCCCGACGCTGACGTTGACCGCCAACTACGGCCACAGCTCCACCGCGTTGTCGACGCTGT
TCTCGGCCGGCACCCGTGGCTGGTCGTTCGCGCCCAGCATCACCGCGCCGATCTTCCATG
CCGGTGCACTGAACGCCTCGCTGGATGCCTCGAAGATCGGCAAGGACATCGGCATCGCGC
AGTACGAGAAGGCGATCCAGCAGGCCTTCAGTGAGGTGGCCGATGCGCTGGCCACGCGCG
ATCACCTGACCGCGCAGCTGGACGCGCAACGCGCGTTGGTGGCTGACAGCCAGCGCAGCT
ACACCTTGGCCGAGGCGCGCTACCGCACTGGACTGGATGGCTACCTGCAGTCGTTGGATG
CGCAGCGCAGCCTGTATGCCGCGCAGCAGGACCTGATCGCCCTGCAGCAGCAGGAGGCGG
GCAACCGGGTGACGTTGTTCAAGGTGCTGGGTGGTGGCGCCGACGCGCGGTAACGCGCCC
GCCAATGTGGGTGTGCCTTCCGCTCCGGTAGGTGCCGACCTTGGTCGGCACAAATGCATG
CAGCATCGCGATCTGATGATTCGTGCCGACCAAGGTCGGCACCCACCAGAAGCAGGTGCG
ACCGCTTATGCCACGCGGCCGCGGCGCGCCCGCTCCAGATGCACCAGCAGCAGCGAGATC
GCTGCCGGGGTCATGCCCGGGATGCGCTGCGCCTGGCCGATGGTCTGCGGGCGCACGCGC
TCCAGCTTCTGCAGCGCTTCGGCCGACAGCCCGCGTACCGTCCCATAATCGAAGGCTTCA
GCGATCGGCGTGGCTTCGTGCCGCTGCTGGCGCTCGATTTCCTCGCGCTGGCGATCCAGG
TAGCCGGCGTACTTCACGCCGATCTCCACCTGCTCGGCCACCTTGGCGTCGGCCACGGCC
GGGCCCAGCGACGGCACCTGCATCAGCTGCGCGTAATCCAGCTCGGGGCGCTTGATCAGG
TCCAGCACATTGGTTTCGCGGCTGACCGCCACGCCCAGCGTGTCCTGTACCTCGCGGCCC
AGCGCATTGGCCGGGGTCGCCCACAGTGCGCCCAGGCGCGCGCGCTCGGCGGCGACGGCG
GCCTGCTTGGTCTCGAACGCGCTCCAGCGATGGTCATCCACCAGGCCCATTTCGCGGCCG
GCGGGGGTCAGGCGCTGGTCGGCATTGTCCTCGCGCAGCTGCAGGCGATATTCGGCGCGG
CTGGTGAACATGCGGTATGGCTCGTTGGTGCCGTGGGTGATCAGGTCATCCACCAGCACG
CCCAGGTACGCCTCGTCGCGGCGCGGGCACCAGCCATCCAGTCCACGTACCTGGCGTGCG
GCGTTGAGGCCGGCCAGCAGGCCCTGCGCGGCCGCTTCTTCATAGCCGGTGGTGCCGTTG
ATCTGGCCGGCGAAGAACAGGCCGTTGACCAGCTTGGTTTCCAGCGAGGCCTTCAGCCCG
CGCGGATCGAAGAAGTCGTACTCGATCGCGTAGCCGGGGCGGGTGATGTGCGCGTTCTCG
AAACCACGGATGCTGCGCACCATCTCCAGCTGCACGTCGAACGGCAGCGAGGTGGAGATG
CCGTTGGGGTAGATCTCGACGATGCCCAGGCCTTCGGGTTCGACGAAGATCTGGTGGCTG
GCCTTTTCGGCGAAGCGCACCACCTTGTCTTCGATGGACGGGCAGTAGCGCGGACCGATG
CCCTCGATCTGGCCGCTGTACAGCGGCGAGCGATGCAGCGCGTCGCGGATGATCTGGTGG
GTCTGCTCGGTGGTGTGGGTGATCCAGCAGCTGACCTGCTGCGGATGCTCGTCCACCGAG
CCGAGGAAGGACATCACCGGACGCGGCGTGTCGCCGGGCTGTTCGTCCATCACGCTGTAG
TCCAGCGAACGGCCATCGATGCGCGGCGGCGTGCCGGTTTTCAGGCGATCCACCTGGAAC
GGGCGCTCGCGCAGGCGTGCGGCCAGCGTGGTGGCCGGCGGGTCACCCATGCGGCCGGCG
GCGTACTGGGTCGGGCCGACGTGGATCTTGCCGGCGAGGAAGGTACCGGCGGTCAACACC
ACGGCCCCGGCGTCGAAACGCAGGCCGGTCTGGGTGATGACCCCGCGCACGGCGTCGCCT
TCGATGACCAGGTCATCGACCGCAGCCTGGAACACCGTCAGGTTGTCCTGCCCTTCGACG
ATGGCGCGGATCGCCATGCGGTACAGGTTGCGATCGGCCTGGCAACGGGTGGCACGCACG
GCCGGGCCCTTGGAGGCGTTCAACGTGCGCCACTGGATGCCGGCGTGGTCGGCGGCATGC
GCCATCGCACCGCCCAGGGCGTCGATCTCCTTGACCAGGTGGCCCTTGCCGATGCCGCCG
ATGGCCGGGTTGCAGCTCATCGCGCCCACCGTTTCGATGTTGTGGGTCAGCAGCAGGGTG
CGCACGCCGGTGCGGGCCGCGGCCAGCGCGGCTTCGGTGCCAGCGTGGCCACCGCCGATG
ACGATGACGTCGTAACGATGGAAGGACGGATTCATGGGGGCTGTTCAGCTGGGGGCGGGC
GCGGCCGGGGGCGGCGCCGGGGTGGCGATTTTAGCGCCATTCGGGGCCGGGACGTCGGTA
CCGGCCGGCCGGCGCCGAAATCAGCCCTAAAGTTGGCAGGATTTTTGCAGATAACCCAAT
AGCACCCACCGTGGCTGGCGCCGTAGGCGCCCGTGACCGGAATTGGAACAGGGGCCGGTA
CAGGCGCACGGTGGGGGAGCAGAGGGCCGGCAGTCGGGGGACTGTCCGGCCCTGTTTTTT
TGGGGTGCCGGGAAAGGCCCCGTCCACGCATGGCGTGGATCTACTGACGCTGGGGCTCTC
GCCGGTTGGCGGCCCGGCAAAACAAACGGCCCCGCATTGCGGGGCCGTCTGCCTTCAGAG
GTGCCGACATCCGACAGGGCCGGAACAGGGGGGATCCAGATGTTCCTGTCGGATATCGAC
GTAGAGCTTTTTGCGGCGGCTCGTGTCGTTTTTGTCACTTTGTGACGCGGGCCGTCACTG
TTCGCGTAGATTGCGGCTTAGACCGTGTGAAATGCAAGACGGTTCAGCGCTCAACTGTGC
GCTGCGTCGCACGATCCATGTTGCGCCAGGGGGAACCGTTCATTCTCGGCGCACTCGGTG
CCGGGGCCGGGCGGGCCTGCGGTGCGGGCGCCGGCGGCTGCATGTTCGACTGCGGCGGGC
GACGCATCGAATCCATGTTCCGCCACGGGGAACCGCCGTTGTACGACGGCCTCGGCGGCG
GCGGACGGTTCTCGCCACCGTTGCCGGGCGGGCGCGGCGGCGGGCGGTGGTTGTGCGGCG
GGCGGTAGATCGGGCGCGAGTAGTACGGGTTGCCATAGCCGCCGTAATAGCCGCCATAGC
CACCGTAGTACGGGTAGCCGTAGTTGTAGGGATAGCCGGCCGGGTAGCGGTACTCCACCG
ACGGCGCGCCGTGGTAGTAGCCGCCACCGCGGCCACCGCCTACATAGTCGTAGGTGGTGC
AGCCAGTCAGGCCCAACAACAGGCCACCGGCAAGCAACAGGCGCATTTTCATGGTGGGTC
CCCCCAGAGGACGGATGTGCAGCCAGCTTCGTGCGCGGGCATTGAATCGGCCCTTAATTC
GGCTGGCCAGGATGAATGGAGGCGTAGGCCTGCATGCTGGCATGACCTGTGCCCCGGTCG
CCAGCGCGGGGGCATACGTTAATCTTGCGTCATGAGCGATTCACTGTTGCCCCGCGCCGA
TGATGTCCTGCTTGCTGCTGCGAGGATTGCCCCGCATGCCAGCGTGACCCCGGTGCTGCG
CTCGCGCACGCTCGATGCGATGACCGGCGCACAGCTGGCGTTCAAGGCCGAGCACCTGCA
GCGCGGTGGCGCATTCAAGTTCCGTGGTGCCTGCAATGCGGTGTGGTCGCTCGATGCCGA
TCGTGCCAGTACCGGCGTGGTGACCCATTCCTCCGGCAACCACGGTGCCGCGCTGGCCCT
GGCCGCACGCACCCGGGGCATCCCCTGCCATGTGGTGGTGCCGGAAGGGGCGGTGGCCGC
CAAGCTGGCCAACATCGCCCGCCACGGCGCCACCCTCTGGCGCTGCCCGCCGACCATCGC
CGACCGCGAGGCCACCTGCGCCAAGGTGCAGGCCGATACCGGCGCAACCCTGGTGCATCC
CTATACGAACCTGGCGGTGATGGCCGGGCAGGGCACCGCGGCCCTGGAACTGCTGCACAG
CGACGGCCCGTTCGACGCGCTGGTGGTGCCGGTGGGCGGCGGTGGCCTGGCCAGCGGTAC
CGCGCTGGCCCTGCAGCACGCCAGTCCGCAGACCCGGCTGATCCTGGCCGAGCCGGCCGG
CGCCGATGACACCGCGCGCTCGCTGGCCATCGGCGAGCGCCAGGGCGCGTTCACCCCGGA
CACCATCTGCGATGGCCTGCGTACCCTGATCGGCGCACCCAATTTCGAGTTGCTGCGCGC
CGCCGGTGCCGAGGTGATCGTGATCGATGACGCCGCGACGCTGGCGGCGATGCGCCTGCT
GTGGGACGTGCTCAAGCAGGTGGTGGAACCCTCTTCGGCCACCGTGCTGGCTGCGGTGCT
GGCGCAGCCGCAGCGCTTCGCCGGCCTGCGCGTGGGCCTGGTGTTGTCCGGCGGCAACGT
CGACCTGCCAGCGCTGCGCTGGGGGGCGGCGTGAGCCGCGGGCGGCACCGCGAACGCACC
GGCCTGCTGGGCTGGTTGTGGCGGCTGTTCGTGCTGCTGGTGATCTGGCTGCTGGGCGTG
ACCGCCTGGATCGTCTGGGTGGGTGAACGCGACCAGGCCGCCAAGGCCGACGCCATCATC
GTGCTGGGTGCGGCCGCCTATGACGCCAAGCCGTCACCGGTGTTCGAAGAACGCATCCGC
CACGGGCTGGATCTGTATGAAGCACGCTATGCGCCGCTGCTGATCTTCACCGGTGGCTAT
GGCGGCACCGGTGCGCGCTTCTCCGAGTCGCAGGTGGCGCGGCGCTACGCGCTGAAGCAT
GGCGTGCCGGACGATGCGATCCTGATCGAAACCGCTTCGCGCAATACCGTGCAGAACCTG
GTTGAAGCCAAGCGGCTGATGGACCAGCGCGGCCTGCACCGGGTGATCGTCGTCAGCGAT
CCGCTGCACATGGCGCGCGCGCTGCGCCTGAGCAAGGCGCTCGGCATCGATGCGCTGGCC
TCGTCCACGCCCAGCACGCGCTTCCGCAGCTTCCACACCAGTTGGCGCTTCCTGGTGCAG
GAAATCTATTTCTTCCACCGCGACCTGGTGCGCCCGCCGTTGAGTTCGCCGGCCAATACC
TGAGGGCGGAAGCCTGCGTTGGGCGCGGCGTCGCATTGGGTAGTGCCGGCCGCTGGCCGG
CAGATGCCCCCCATGGAATCGTGAGGTTGCCGGCCAGCGGCCGGCACTACCAGACGATCA
GGCCTGTTTGCGGCGGATCGGAATCGCCGACACCGCCCGGAATTGGCAGGTGCCGACCCT
GGTTGGCACCATCTGTCAGATCGCGATGCTGCCGGCACTGTGCCGACCAAGGTCGGCACC
TACCAGAGCGATTCGCGTATGGCGTGGTATGCGGTAGTGGCGGCGCCGGGGCGGCCCCTG
GCCCCCCCGGGAGCGGGGGGGTGGCGGCCCCCCGCCCGCCCCACCCCCGGGGCTGTGGGG
GGGGGTGGGTGTCGGGCCGGCGGCGGGCCGGCCGTTCCCCCCTTGGCTCGGCGGTGGTGC
CCGCCCGGCGCCCGGCACTACCAGACGATCAGGTCTGTTTGCGGTGGATCGGAATCGC
>contig00007 len=189243 cov=29.7 corr=0 origname=NODE_7_length_189243_cov_29.688212_pilon sw=shovill-spades/1.0.4 date=20220914
ACAACAAGATCAAGGTCATCAAGCGCGTCGCCTACGGATACCGAGACGACGCCTATTTCT
TCCTCAAAATCCGTGCAGCCTTCCCCGGACTTGGGTGAAGAACCAAAAAAAGGGGGAGGC
CGCCCCACTACGACCGGCCTCCCCCACACCACAACACGTTGATGTGCATTACAGCCGGGC
AGCGCCCGGCTCTACCATTTCCACTCCACGCGCGCGGCGGATCAACCGCGTCACGGCATT
GCGCAGGTCATCCAGCACCGCATAGATGGTCGGCAGGAACAGCAGGCTGACCACCGTGGA
GAACGCCAGGCCGCCGGCAATCGCGCGCGCCATCGGCGCGTACTCCGGGCCGTTGCCGAA
CATCTGCGTATTGGTCAGCGAGATCGGCACCATCGCCAGGATCGCCGTGCCCATGGTCAT
CATGATCGGGCGCAATCGCTCGCGTGAACCCTCCACCAGCGCCTGCGTGCGTCCCATGCC
GCCGCGCCGCAGGTTGTTGATGTGCTCGATCATCACGATGCCGTTGTTCACCACCACGCC
CATCAGCACCAGGATGCCGATGAAGGACATGATCCCGAACGAGGTACCGGTGATCCAGAA
CAGCCAGAACACGCCGAAGATCGAGAACAGCACGCCGCTCATGATCGCCGCCGGGAACAG
CAGCGACTCGAACACCGCCGCCATCACCACGTAGATCATCACCAGCGCGATCAGCAGGTT
GAACACCATCTGCTGCATCGCTTCGTCGTCGTTGCCGTAGTCGCCGCCATCGAAGGTGAA
GCCATAGCCGGCCGGGAAGTTCATCGGCTTGAGCACCGATTCCATCGCCTTGCGGCCATC
GGGCGCGGTGACCTTCTCGGCCAGGTTGGCCTTGATGGTGAGCGTGGTCTGGCGGTTGGT
ACGACCGATCTGGGTCGCCGATGAACCGACGTCAACGGTGACCAGGCTCAGCAGTGGCAC
GCTGCGACCGTCGCCGGTGCGCACGCTGAAGCCGGCCAGGTCTTCCGGGCTGCTCTGCTC
GGCGCCAGCGAAGCGCACCCATACCGGTACTTCATTGTCGCCGCGGCGGAACTCGCGCAT
CGGCGCACCGCGCAGGGCCAGGCCGACGAAGCTGGCGACCTGCTCGGCATTGAAGCCGAA
TGCGGCGGCACGCTCGCGGTCGACGCGTACCTTCAGCTCGCCGCCCTTCTCGCCGTTGTC
GATGCGCACGTCGCGCAGCTCGGCACGCTGGGCCAGCAGCGGCACCACCTCCTGGCCGAT
CTCCTGCAGCATCGAACTGGAGTCGCCCACCAGCTGCACCTGCACGCCCTGGTTGCCGCC
ACCGCCGCCATCACCGCCCTGGTTGCCAACGAAGTAGTCGGTGCGGGCCGACTTCGGCAG
GCCCTTGCGCAGCTCTTCCTGCAGCGCCTTGATGTCCTTGGCGTACTTCTCGTCCAGGGT
GACCACGGTCGAGCTGCCTTCCTGCTCGCTGTACCAGGAGTACACCTGCTTGACGTGCAG
GCGCTCGCGGTTGGCGTCGATCCAGTTCTCCACGCGCGCCACCTCCTCGGACATCTGCCG
ATAGGTGTAGGCGCCCTTCCACATGTAGCCGATGAAGATGTCCTTGCCGCCATCCCCACC
GAACATGTCGACCTTGGTCAGCTTCATCGGCACCAGGCTGACCAGCACCACCAGCACGAT
GCCGAGCAGGCTCCAGCCGCGATGGTGCAGCGACCAGTCCAGCAGCCTGGCGTAGCGGCG
CTGCAGCCGCGCGATCAGTCCGGTCTGCGAGTGCACCAGCTTGGGCGTGGCCATGCGCGC
GGACAGCATCGGGATCAGGCTGACCGCGACCAGCCAGGAGGCCAGCAGCGAGACCGAGAT
GGTGATCGCGATCTGCGCCATGAAGATGCTGATGTTGTTGGTCTCGCCAAACAGGTTCGG
CACGAACACGATGCAGTGGCACAAGGTGCCAGCACTGAGCGCGATGGCCACGTTGCGGGT
GCCGATGATCGAGGCCAGGCGCGGCTGTCCCGGCATGCGCTCGCGCTCCTGGTAGATGCT
CTCCACCACCACCACGGCGTTGTCGACCAGCATGCCCACCGCCAACAGCAGGCCCATCAT
GGTCAGGATGTTCAGCGTCACCCCGACGAAGTACATGAAACCCAGGGTGATGGTGAAGCA
GATCGGAATGGCCAGGGTCACCATCAGCGTGGACGGCCAATGGCGCAGGAAGAAGAACAG
CACCGTGATCGACAGGATCAGGCCGACCGCACCGGCCTCGGCCAGTTCCAGCAGCGAGGA
GGTCACCGCCTTGCCCTGGTTGTCGATCACCTTGATCTGCACGTCGCGCATCGACGCTTC
GGCACGGATCGCTTCAACCTCGGCCAGCGCCGCGCGCGACACCTCCACCAGGTTGGCACT
GCGCTCCTTGAAGATATCCAGCCCGACCGCCGGGTTGCCGTCCAGGCGGCGCCCGTAGTT
CATCCGCGCCGGCTTCAGGCGCACGTCGGCGATGTCGCCCAGGCGCAGGCCCTTGGCGTT
GATCACCAGGTCGCGCATTTCCTGCAGGTCGGTGATCTCGCCCACCGGCTGCACGCGCAC
GCGCTGGCCGTTGTCGTCGATCTGCCCGGCCGAGATCGAGAAGTTCAGCGTGCGCAGGCG
GTCACTCAGCTCGTTGATGCTCAGCCCATGCGCGTTGAGCCGGTTCGGATCAATGGCGAT
CTCCACCTCGTTCGGCGGCGCGCCGGTAATGTCGACGCGGGCCACGCCGGGGATACGCTC
GATGCGCCGCTTGAACTCGCGGTCGAGCATGTCGTAAGCGGTGGTCAGGTCGCTGGTGCT
GGCCAGGCGCACCTTCAGCACCGGCTGGTCGCTGCTGGACCACTTGAACACGTTGTAGCG
CTGCAGGTCGTCCGGCAGATCGCTGCGGATCGCGTCGATGCGTTCGCGTGCATCGGAGGC
GGCGATGGCGATGTCGCGGTCCCAGTCGCTGAACTCGATGAAGATCAGCGCCGCCTCGGA
GGTGGCCGACGAGCGCATGCGCTTGATGCCGGTCATCGTCGCCAGCGATTCCTCCACCGG
GCGGATGATGGTCCGCTCCACTTCCTCCGGGGTTGAACCGGTGTACGGAATCTGCACGAA
CAGGAAGGGCGCGGAAATGTCCGGCAACGCTTCCAGCGGCAACCGGAACGAGGCGATCAG
GCCGATCACCACCAGTGACACGAAGCACATGATGGTGGTGACCGGGCGGCGGATGGAGAA
CTCGGCAACACTCATGCCGGCTCCTCCGCACCCGCCGCGCTGCCTGCTGCGCCCGGCTCG
ATCTCGCCGGCGTGCTTGCGGCCACGCTCGCGGTAGTAGGCGTCACCACGGCGGTCCATC
AGGTCATAGACCACCGGGATCACCAGCAGGGTCAGCAGGGTCGACACCAGCAGGCCACCG
ATCACAGTGATCGCCATCGGCGCGCGTACTTCGGCGCCCTCGCCCATCGCCACCGCCAGC
GGCAGGAAGCCGAACAGCGTGCATAGCGTGGTCATGATGATCGGCCGCAGACGCGAACGT
GCACCTTCCACCAGGGCCTCGTGCTTGGCCACGCCGGCCTCGCGCAGCTGGTTGACCTTG
TCGATCAGGATGATCGCGTTCTTGGTGACCAGGCCGACCAGCAGGATCAGGCCGATGAAC
ACCACCACCGAGATGGGCTTGCCGGTCAGCATCAGTGCCAGGATCGCGCCGACCAGCGCC
AGCGGGATGGTGAACAGGATCACGAACGGATGCAGCAGCGATTCGAACTGCGAGGCCATC
ACCAGGTAGACCAGGAAGATCGCCAGGCCGAAGGCGAAGATCAGCGACTTCGCCGCCTGT
GCCAGTTCCTCGCCCTGGCCGCCGATATGCAGGCCGACGCCGGCGCCCAGTGGCTGCTCG
GCCACCATCTGCTGCACTTCACGCATGGCCGCGCCAAGATCGATATCGCGCAGGTTGGCC
GACACCACCGCAACGCGGGTCTGGTCGGCACGATGGATCTCGCTGGGGCCAGTGGTGGCA
ACCACGTCAGCCACCGCGTCCAGGGTGACCGGCCGGGTGCTGCCCGGGTTGACGATCAGC
CGGCGGATGCTCTCCACGCTGGCGCGGTCGCCTTCCTGGGCACGCACCAGCACGTCGATC
TTGCGGTCGCGGAAGCTGTAGCGGGTGGCCACGTCGCCGCGCACCTTCTTCACCACCACG
TCGGCGATCTGGCGGGTGGTCAGGCCCAGCGCACCGGCACGTTCCTGGTCGAAGCGGATC
TGGATTTCCGGGAAGCCCTCTTCCACCGTGGACTTCACGTCGGCGTAGTGCGCATTGCCG
CGCAGCATCGCCGCCAGGCGCTGGCCAGCCACTTCCAACGTCGCCATGTCCTGCCCGCGC
AGCTCGATTTCCAGCGGCGTGGAGAAGCTGAACAACGCCGGCCGCGCGAAGTCGACCTGT
GCCCCCGGATGCTGGCCCATGCTGTCGCGCAGGCGCTCGGTGATCTCGGCTTCAGTGCGT
GCATTGCCACCGCCTTCCATCACCACGGTCAGCTTGCCGATGTTCTCGCCGCTCTCGGTC
GGGCTGGCATCCAGGCGGGTGCCGCTGCCACTGACACCGTACAGCGAGGCCACGCCCTCG
CCGTTGCCGTGGGCCAGCTGCAGCTCACGCACCAGCGCATCGGTCTGCTTGAGCGGTGTG
CCGGCCGGCAGCTTCACCGTCATCTCGAAACGGTCCTGCGCCAGCTGCGGGATCAGGTCG
GCACCGAGCATCGGCACCAGCGCCATGGTCGCCACGAAGATGATCGTGGCCACGCCGAGC
ACCTTGCCCGGATGGGCCAGCGCGCTCGGCAACAGGCGCAGATAGCCGCGCTCGGCACCG
GCGTAGGGCTTCATTGCCAGGTCGCTGGCCTTGCGCATCACCGGGCCGACCACTGCCACG
ACGCCCCGCCACGCACGTACGACCAGCCAGGCCAGCGCATAGAAGCTCCAGCGCGCGGTT
GCGACGGCACCACGACGGCCCAGCGCCACCGGCTTCTGCCAGCGGTTCTGCGGCTGCCAC
GGTTCGTTCGGCGCCTCTTCCGGGAATGCCAGCGGCGGCCGGCCCTTCAGCGAGCTCAGC
ATCGGGATCAGCGTCATCGATACCAGCAGCGAGATCGCGATGGCGATCGCCACGGTCAAT
GCCTGGTCGCGGAACAGCTGGCCGGCGATGCCATCGACGAACACCAGCGGCAGGAACACC
GCGATGGTGGTCAGGGTCGAGGCGACCACCGCCATGCTCACTTCGCGGGTACCGACGATC
GCTGCCTGCAGGATGCCCAGGCCACGCTCGCGGGCCTTGGCAATGCTCTCCAGCACCACG
ATCGAGTCGTCCACCACCAGGCCGGTGGCCAATGCCAGGCCGCCCAGCGACATCACGTTC
AAGCTGAGGCCGAGCTGGCCCATGAAGAAGAACGTGGCGATGATCGAGACCGGCAAGGAC
AGGCTGATCACGAACGTGCTCCAGCCATCACGCAGGAACAGGAAGATGATCAGGATCGCC
AGCAGGCCACCGATCACCGCATCCTTCTTGACGTCGGCGATGGCGTGCTCGATGAAGCGC
GACTGGTCCTCGATGGTGGTCATCTCGACGTCGGACGGGAACGTGCCCTTGATCTGCTCC
AGGCGCTTGCGCAGCGCTTCGGCGGTGGACACGGTGTTGGCGTCGCCTTCCTTGTAGATG
GCCAGTTCAACCGATTCCTTGCCGCCCAGGCGGATCACCGCTTCGCGTTCCTTGTAACCC
TGGCGAACGGTGGCCACGTCCTTCAGGCGCACCGGCACGCCATTGGCGACCACGCTGGAG
CCAGCACCGGACGATGCGCTCTGCGCCGCCGAAGCCGCCGCGATGGCTGCGGCCGAACCG
GTCGAGGCGGCGATGTTGAACATCTGCTGCAATGCCGAGTCGGCTGCACTTCCGTTCGAG
CCCTGGGTGGTGACCAGCAGGTTGCGGATCTCCTCCAGGTCAGCGAACTGGTTGACGGTG
CGCACCAGGAAGCGCTGCGACCCCTCCTCCAGACGGCCGCCGGAGATGTTGATGTTCTCG
TCCTTCAGGCGCTTGATGACGGTGTCGATCGGCAGGTTCAGCTGTGCCAGCTTCTGCTGG
TCGATGTCGACCTGGATCTCATCTTCCAGACCGCCACCGACCTTGACCGCTGCCACGCCG
GCAACCGGCTCCAGCTTCTTCTTCAGGTCTTCATCGGCATAGCGGCGCAGGCCGGTCAGC
TCGCGGACCGCATCGGCATCGCTGGTCGGCGCCACCTTGTTCGACAGCACCAGGCGCATG
ATCGGCTCGGTGGACGGATTGAAGCGCAGCAGCACCGGGGCCTTGGCCTCCAGTGGCAGG
TTCAGCGCTTCCATCTTGTCACGCACCTCCAGACTGGCCTGGTCCATATTGGTGCCCCAG
GCGAACTCCAGCACCACGTCGCTCTGGCCGGTTCGCGAGACCGACTTCAGCTTGCGCAGG
TTCTTGACCACGCCGACCGCCTCTTCGACCGGCTGGGTGATCAGGGTTTCGATTTCGGTC
GGCGCCGAACCGGTGTACTCGGTGCGCACGGTCAGCGTCGGGTAGCTCAGGTCGGGCAAC
AGGTTGACCTTGAGGTTGCCCAGCGCGATCAGGCCGAACAGCAGCAGGGTGACCGTGCAC
ATGGCGATGGTCACGCGGCGGCGGGTGGCGAACTCCACCAGGCCGCCGCGCATGCCGGCG
GCGGCGCCATCGCTCGCCGGCGAGGCACCGTGGTCGTGGCCCGGGGCGGTCATTGCTTGC
TCCCGGCCTTGTCTGCCGGCTTGGCGGCCGCTGCGACCGTCTTCGCCTTTGCCTTCGGAT
CGGCGATCACCTGCACCGCGGTACCGTCGCGCAGCGCGACCTTGCCGGCGGTGACCACCT
GATCACCGGCCGCCAGGCCATCACGGATCTCCACCCACGGGCCCTCGGCGTAACCCAGCT
TGACCGGAACACGTGCGACCTTGCCTTCGCGCACCCGGAACACCGCCGGCTCACCGTCGT
CGAGCAGCGCCAGGCGCGGCACCACGAGCGCATCGGCACGCTGGTCGTAATCGATGCGGA
TGCGCCCGAACATGCCGGGCTGCAGCGCGTGCGCGGCGCCATCGAAGGCGCTGACCACGC
GAAACGTGCCACTGCCCGAATCCACCACCGGCGCGATGCGATCGACGGTGCCGGTGAAGC
TCTGGCCCGGCAGCGCATCGGCGGCCAACGTCACCGGCTGGCCGGCACGCAGCGTGGCCA
GCTCGCGTTCGGGCACGTTGAGGGTGGCTTCCAGGCGCGAGTTGTCGACGATGCGGAAGA
TCGGCGTGTTGATCTGCACGAAGTTGCCGGTCTTGATCGAGCGCGATGCGATCACGCCGG
AGATCGGTGCCACCACCGTGGTGTAGGACAGTTCCAGCGTGGCCAGGCGGTACTGCGCAC
GGACGTTTTCCAGATCAAAGCGCAGCTGGTCGACATCGGCAGCACTGACCATCTGCTGGC
CAACCAGTTTCTGTGCACGCTGGTAGTTGTTTTCCAGCTTGCGCATCTGCGCTTCGCTCT
GGGCTACGGCCAAGCGTGCGCGGTCCGGGTCCAGGCGCACCAGCGGCTGGCCGGCGGTGA
CCCGCTGGCCTTCCTCGACCAGCACCGCCAGCGCCACACCGGAGGTCTTGGCCACCACCT
GCGACTCGGCGCGTGGTTCCAGCGCGGCGGTGCCTGTGTAACTGGCCGCGACCGCGCGAT
GGCTTGCCACGGCCACTTCGACCGGGACCGCATCGACCTTCTTCTCCTCCTTGGTCTCGG
CGGCCTTGGCTTCGGAATTGGGCCCTGCGGCGCAACCGCCCAGCAACAGGGAGGTGGAGA
TCAGCAGTGCGGCAGCGCAGATTCCGCTGCGACGGCCGGACAGGAAGGTTGGGTGCGACA
TCGTCAGGTCCCTGGAGGATGCGTGGACAGGTGTGGTAGCAAAGTAATGCACCACTTCAC
GGCAACACCATATCCCAAAGGTCATGGTGTCTTCACGCCGCTGGTCGGCCCGACCCCATT
TCAGCTAGATGAAACCTGAGGCTATACTCGGGGCGTTCCGTACCCCACGCCGGAACGACC
AGACCCGAATCCCCGGAAACGACACCATGCGCCCGCAGCCGCTCGCCGCTTGTCTCGCTC
TGGCCGTCCTCCTGCCCCTTGGGGCCGCCGCACAGCCCGCTCCTGCTCCTGCCACACCCG
CTCCGGCCCCGGCTCCTGCCGCCGCGCCGGCGCCTGCCGCGCCCACCGGCAACTTCGACA
ATGGCCGCGTGCTGGCCTACACCTGCCAAGGGTGCCACGGCATCACCGGCTACAAGAACG
CCTACCCCAGCTACCGGGTGCCGAAGATCGGCGGCCAGACCCAGCAGTACCTGGCCCAGG
CCCTGACCGAGTACCGCCAGGGCAAGCGCCGGCATCCGACGATGCAGGCGCAGTCGATGA
GTTTCAGCGAACAGGAGATCGCCGATCTCTCTGTTTACCTGTCCACCGTCAAGTAAGGCC
CGCCCATGTCGAAAGCCGCGCATCCGCTGCGTCACGCCATCGCCCTGTCCGTTGCCCTGC
TGCTGGCGGCCTGTTCACAGTCGCAGGTGGAAAACAGCGAGACATCCGCCGCCGATCCGG
GCCATGCCAGTGGCGAACACGGCTCTTCTTCTTCGGCTGGCCTGCCTGCAGGTCGCGAGG
CCGCCGGTGAAGCCCGCGCCAAGGTGAAGGGCAAGGCCACCAACCAGAGCTGCATCGACT
GCCACGGGGCCGATGGCAATGCGCCGATCGATCCGACCTATCCGAAGCTGGGTGGGCAGT
ACGGTGACTACCTGGCGCATGCGCTGCAGGCCTACCGCGCCGGTGACCGCCAGCACATGT
TGATGACGCCACAGGCGAAGGACCTGAGTGATCAGGACATCGCCGATCTGGCGGCGTATT
TCGGCAGCCGGCCGAGCCAGCTGCGGGATCTGCACGGGGTCAAATGACCGCAGGCCCCCG
GTGGGTGCGGATCGTTGATTGGTAGGTGCGGACCGTTGGTCCGTACGGAGGTGTAACCGG
CTTCGGTGGGTGCGGACCTTGGTCCGCACTGATGCCACCATCCACGCATGGCGTGGATCT
ACTGATTCCCGACTCGATCAATCGGCGCACTGCTGGCGCCGACCGATACTCAGCCTTCCA
GCTCTTCCCAGCGCGCGTAAGCGGCATCCAGCTCGGCCTGCACCTTCGCCAGCTGCTGCG
TGTGCGCGGTCACTTCGGCGCTGCTGCGGGTGTAGAACGACGGGTCGTTCATCGCCGAGG
TCAGGCCTTCGACATCGCCTTCCAGCTTCTCGATGGTCTTCGGCAGCTGCTCCAGTTCGC
GCGCTTCCTTGTAGGCCAGCTTGCGCTTGGGTGCGGCCGGAGCTGCGGTGCCCGGGGTGG
CCGGCGCAGCAGCCGCCGGCTTGGCGGCAGGGGCCGCGGCAGGCGCTGCGATGCTGGCCG
CATAACGCTGCCAGTCGCTGTAACCGCCCACGTACTCGCCGATCACGCCATCGCCTTCCA
TCACCAGCGTGGAGGTGACCACGTTGTCGATGAAGTCACGGTCATGGCTGACCAGCAGCA
GGGTGCCGGTGTATTCGCCCAGCAGCTCTTCCAGCAGCTCCAGGGTTTCCACGTCCAGGT
CGTTGGTCGGTTCGTCCATCACCAGCAGGTTGGACGGCTGCGCGAACAGCTTGGCCAGCA
GCAGGCGGTTGCGCTCGCCACCGGACAGGCGGGTAATCGGCGCGCGCGCGCGCTCCGGGG
TGAACATGAAGTCCTGCAGATAGGCATGCACATGCTTGCGCTTGCCGTTGAACTCGAGGA
AATCGCGGCCTTCGGCGACGTTCTCGATCGCGCTCCAGTCTTCGCGCAGCACGGCGCGGT
ACTGGTCGAAATACGCGATCTGCAGGTTGGTGCCGGCGTTGACTTCGCCCTTGGCCGGCT
GCAGTTCGCCCAGCAGCAGCTTCAGCAGCGTGGTCTTGCCGCTGCCGTTGGGACCGATCA
GGCCGATGCGGTCGCCGCGCATGATGGTGGTGGTGAAATCGCGGACCATGGTGCGCTCGC
CGAAGGCGAACGAAATGTCCTTGACGTCGATGACCTTCTTGCCGGAGCTGACGCCCTGCG
CGGCCTCCATCTTGACGTTGCCGCTGAGGTCGCGGCGCTGCGAACGCTCCACGCGCATCG
CCTTCAGGCGGCGCACGCGGCCTTCGTCGCGGGTGCGACGGGCCTTGATGCCCTGCCGGA
TCCAGACTTCTTCCTGCGCCAGCAGCTTGTCGAAGCGGGCGTTTTCCTGCGCCTGCGCAT
TGAGGCGTTCCTCGCGGCGGCGCTCGTAGTTGGCCCAGTCGCCTGGCCAGCTGGTGACCT
GGCCGCGGTCGATCTCGACGATGCGGGTGGCCAGGGCACGCAGGAAGCGACGGTCATGGG
TGACGAACACCACGCTGCCGCTCCAGCCCTTCAGGAACGCTTCGAGCCAGTCGATGGCTT
CGATGTCCAGGTGGTTGGTCGGTTCGTCCAGCAGCAGCACATCGGGGCTGGACACCAGCG
CGCGGGCGAGCAGCACGCGGCGCTTCATGCCGCCGGACAAGCGGCCGAACTCGGCCTCGC
CATCCAGGTCGAGCTTGGTCAGGGTTTCGCTGACGCGCTGGTCCAGGCCCCAGCCGTTGG
CGGCATCGATCTTGGCCTGCACGTTGCCGAGGGCTTCGCCATCGAAGACTTCGGCATGGC
TGAGGTGGTGGAACTCGGCCAGCCACTGGCCCAGTTCGCCGAGGCCATCGGCGACGACGT
CGAACACCGAGCCGGCGGCGCCGTGTGGCACTTCCTGCTCCAGGCGGGTGACACGCACGC
CCTGCTGCACGCGGACTTCGCCGTCATCGGGCTTGTGGTCGCCGGACAGCAGCTTGAGCA
GGGTGGATTTGCCGGCGCCGTTGCGGCCGATCAGGGCGATGCGTTCGCCCGGCTCGATCG
ACAGTTCGGCCTTTTCCAGCAACAACGGGCCGCCGACGCTGAAGTCGACGTTCTGCAGAG
TAATCAGAGGCATCCGGATATTGTACGGGTTGGGGGCGTCGGCCGGGTTGCACCCGGCAC
CCGCGGTAGTGCCGGCCGCTGGCCGGCAACTTCAACGGCAACGTCAAAAGCTGGTTTCCT
GTGGGATGGCGGGATGGTTGGAATCGACTGGGGATCTGATGGCTTATTCCACGTCCCCCA
GCAGCGCCTGCAACCCCGGCAGCCACTGCTTGCCGGGATGCCGTACCAGCCACAGCGTGC
GCTGCAGGGCCGGCAGCGGGGTTTCGAGCACGCGCAGGCGGCCCAGGGCCAATGGCTCTT
CCAGCGCGTGACGCGAAAGACAGGCCAGGCCGAGGCCGGCGATGGCGGCCTGCTTGATTG
CTTCGGTATTGCCCAGCTGCAGGGTCTGGGCGAAGCCACGCAGGTGCGGCAGCAGCGCCT
GTTCGACGGCTTCGCGGGTGCCGGAGCCTGGCTCGCGCAGCAGCCAGCGTGCGCGGCGCA
GTTCGTCCAGCGACCAGCTGGCGGGGGCATCGGCGGCAGCCACGATCACCAGCGGGTCCT
GCTGCCAGGCGGTCACCTGCAGGCCGCGCTCGTGGCACGGGCCTTCGATCAGGCCGGCGT
CCACGTCCAGGCGCTGCACGGCAGCGACCACGCCGGCACTGTTGTCGATGCGCAGGTCGA
CCTCGGCCTGCGGCGCCTGCCGCAGCAGTTCGGCGATGCGTGGCGGCAGCAGGTAATTGC
CGATGGTGGTACTGGCGGCCAGCACCAGCCGCAGCGGTGCCCCCTGCGATGGGTCGCCGC
CGGCGGCCAGCTGACGCTCCAGGTCGGCGGCGTTGACCAGCAAGGTGCGCGCCGGCTCCA
GCAGTGCGCGGCCATGCCCGTTCAGCGCCAGGCGGCGGCCGATGCGGTCGAACAGCGGGG
TGCCGAAGTGTGCCTCCAGCTCCTGCAGGGCCGCGCTGCTGGCCGACTGCGAGAGCGCAA
TGGCCTGGCCGGCAGCGGTGGTGCTGCCATGGTCGGCGATGGCGACGAAAACCTGCAGCT
GGCGCAAGGTCAGGCGCATGGCACTTACCTTCTTGATGGGTAGGTTTCACCCATATTATT
CGTTTTACAGGTCAGCGACAGACGCGCACGCTTGCCCCATCACTCCAGCCCTGCCCCTGC
CATGAATGCCCCCGCTCTCTCCCCCTGGTCCCTGCCCGCCCTGCGCCAGCGCTGGCAGCC
GCGCCTGCCCGGCCTGCTGCTGGTGGGCCTGATCGCGGCGGCGTCGCTGTATCTGGCCGA
GCTTCCGTGGCTGCAGGCACATGGCTTGAGCGCGCTGACCGTGGCGATCGTCGCCGGCAT
CGTGGTCGGCAACACCTTCTACCCGCGGCTGGCACCGGGCAGCGCGGCCGGTGTCGGCTT
TTCCAAGCACTGGCTGCTGCGCGCCGGCATCGTGCTGTACGGGTTGCGCCTGACCTTCCA
GGACATCGGCCATGTCGGCGTCACTGGCGTGCTGATGGACGTGCTGGTGGTTGCCAGCAC
CTTCGGCCTGGCCTGCTGGCTGGGCGTGCGCGTGTTCAAGATGGAGCGCGAGGCAGCCAT
GCTGATCGGCGCTGGCAGCGCGATCTGCGGTGCGGCAGCGGTGATGGCCGCCGAGCCGGT
GGTGCGTGGCCGCGCTGCGCATGTCACCGTCGCGGTCTCGACGGTGGTGGTGTTCGGCAC
GCTGGCGATGTTCCTGTACCCGGCGCTGTATGCACTGGTGCAGTCGCACGGCTGGCTGGC
AATGGACGCGCGGCAGTACGGCCTGTTCACCGGTGCGACGGTGCATGAAGTGGCACAGGT
GGTGGCGGCCGGCCGTGCGGTCAACGAAGCGGCAGCTGACACGGCGGTGATCACCAAGAT
GGTGCGGGTGATGCTGCTGGCGCCGTTCCTGATCGCGCTGTCACTGTGGCTGGCCCGTGG
CGGCAAGGCCAGCGCCGATGGCAGCAAGGCGCGCATCGTGGTGCCGTGGTTCGCGTTCGG
TTTCGTGGCCGTGGCCGGTTTCAACTCGCTGCATCTGCTGCCGGCCGGCCTGCAGGCCGG
GCTGGTGCAGCTGGACACGGTGCTGTTGGCGATGGCGATGGCCGCGCTGGGCCTGACCAC
CCACGTCTCGGCGCTGCGCCAGGCAGGCCTGAAGCCGCTGCTGCTGGCGCTGATCCTGTT
CGCCTGGCTGCTGTTCGGTGGCCTGGCAATCCACCAGGGTGTGCTGGCGGTGCTGGGCTG
ATCAGGAGCGTGCCGACCAGGGTCGGCACCTGTAGATTCACGCCGTGCGTGGATGACGAC
TCCGACGGGGTCAGAGCCCTTTCCTGCGGAAAGGGATCCGTCCCCACCCCATTAGGCGGG
ACCGGCCGTGCAGGCAGGTACAATGCGCCATGACTGACTTCTCGACCCTGCCGCTGAGCC
CGGCCCTGCAGCCCGGCCTGGATGCCCTCGGCTATACCACCCTCACCCCCGTGCAGGCGC
AGAGCCTGCCGGCCATCCTGGATGGCCGCGATGTAATCGCACAGGCACCCACCGGCAGCG
GCAAGACCGCCGCCTTCGGCCTGGGCCTGCTGCAGTCCATCGACCCCAGCCTGATCCGCG
TGCAGGCGCTGGTGCTGTGCCCGACCCGCGAACTGGCCGACCAGGTCGGCAAGCAGATCC
GCAAGCTGGCCACCGGCATCCCGAACCTGAAGCTGTTGCTGCTGGTCGGCGGCGTGCCGC
TGGGCCCGCAGCTGGCCTCGCTGGAAGGCCATGACCCGCACGTGGTGGTCGGCACGCCCG
GCCGCGTGCAGGAGCTGGCACGCAAGCGCGCGCTGAATCTTGGCGCGGTGCGCACGCTGG
TGCTGGACGAGGCCGACCGCATGCTCGACATGGGCTTCGAGGAGCCGATCCGCGAGATCG
CCGGCCGCACCCACAAGGACCGCCAGAGCCTGCTGTTCTCGGCCACCTTCCCCGACAGCA
TCCGCGCCATGGCGCGTGACCTGCTGCGCGACGCGGTGGAAGTAACGGTGGAAGGCGCCG
ACCAGGCACCGGCGATCCGCCACCTGTTCTGCGAGGTGGAACCGGCGCACCGCCAGAAGG
CGCTGGCCGGCCTGCTGCTGAAGTACACCCCGGAATCGGCGGTGGTGTTCTGCAACACCC
GCAAGGACGTGGACGAAGTTGCCAACTCGCTGCAGCAGTTCGGCTTCTCCGCACTGGCCC
TGCATGGCGACATGGAGCAGCGCGACCGCGAGGAAGTGCTGTTGCTGCTGGCCAACCGCA
GCTGCAACGTGCTGGTGGCCAGTGATGTGGCCGCACGTGGCCTGGACGTGGAAGAGCTGG
CGGCGGTGATCAACTACGAGCTGCCGACCGACGTGGAAAGCTACCAGCACCGCGTGGGCC
GCACCGGCCGTGCCGGTGCCAGCGGCCTGGCGATCAGCCTGGTGGCCGGTCGCGAGAAGA
CCCGTGCCGAAGCCATCGAAGCGCAGATGGGGCAGCCGCTGGACTGGCAGAAGACGCCGC
TGGCAACCTCGCGCCCGGCCGAACTGCCGCAGGCCGCGATGCGCACGCTGCGGATCGACG
GTGGCAAGACCGACAAGCTGCGCCCAGGCGACATTCTCGGTGCACTGACCGGTGATGCCG
GCCTGTCGAGCAAGTTCATCGGCAAGATCGCGATCTTCCCGACCCGCTCCTACGTGGCGA
TCGCCCGTGAGCAGGCCAACAAGGCCGTGGCCAAGCTGGAAGCCGGCAAGATCAAGGGCC
GTCGTTTCCGCGTGCGGATGATGTGACTGAAGCAGCGTGGCCAACCACGGTTGGCAACGA
TCTGACCTGGTAGTGGCCAACCTCGGTTGGCCCATCCGTGGCGTCAATCGCGAAAAGTGC
TGCCAACCAAGGTTGGCAACTACCGGTTCCCGGCCATTCGCCCTGGTAGATGCCAACCTT
GGTTGGCACCTGCCCTTCGATCAGAACACCAGTTCGGTGTGCAGCGGCAGATCCGATTCC
CAGCGGGCGCGACCACCCAGGCCGTCCAGTTCGACCAGTACACCGGCACCGACCACGTTC
ACGCCCAGGCGGCGCACCAGCGACAGCGCAGCGACCAGCGTGCCGCCGGTGGCCAGCACG
TCGTCGATGATCGCCACGCGGGCCCCGGCCGGCAGCGCATCGGCGTGCACTTCGATGCAG
TCACTGCGGTATTCCAGCGTGTATTCCTCGCGCAGCACCTGGCCCGGCAGCTTGCCCGGC
TTGCGCACCGGCACAAAGCCCACGCCCAGCTCCAGCGCCATCGCGGCGCCGAGGATGAAG
CCACGCGATTCGATACCGATCACCGCGTCCAGCTTCTGGTCGCGCCAACGGTCGGCCATC
GCGGTGATGGCACCGCGGAAGTCCTCGCTATGGGCGAGCAGCGGCATGATGTCCTTGAAG
AGGATGCCGGGCTTGGGGAAGTCGGCGATGTCGCGCAGTCGGGAGGCCCACTGCGGAGCG
ACGAGGGCGTCGGTCATGTCACATTGGCTATCTGATGGCGGCATAGGGTACCTGTTCCGG
GCGCCGCCTGCCTGTTGGGGGTGTTCGGCCGGGCTGCGCCCGGCACCTGCGGTAGTGCCG
GCCGCTGGCCGGCAACCTCAACGGCAACAGCAAGGGCAACAGCAAGGGCAACAGCGGGTT
TCCTGTGGGATGACGGGGTGGGTCCGGTTGCGGGAGACGCCGTAAACCCGTCCGTGGGGG
CTTGGCCGCGGCTTGCTCGTGTGCGCTGTCCTGCGCACACGGCAAGACCGGGGTTGGGCG
TCCTGCCCAACCCGCCCGAGGCATGCCTCGGGCCCATGCCGCGGACACTCCCGCAACCGG
CCCCCCCACCTTCGATAGTTTCCTGCGATCTGTCGTAGATCCACGCCATGCGTGGATGAA
TCTCTATCGAAATCGAACATTTCGAGAATTGAACGAAGAGCATCCACGCATCGCGTGGAT
CTACCGTGTCGACCAAGGTCGACACCTACCCACAGCCGCGGGAATCTGTCGGAGGTGGGG
CGGTGTGGGGCTGCAGGACCGTTGGCGCCATGGATGGCGCCATCGAGCCCCCATGGACGG
GTTTACGGCGTGTCCTGCAGCCCCGCACCGTCCCGCCAGACCATCCGCAATCCAGAGCCG
CTTTGGCTTTGGCCGTTGCTTGCGCGGTGGCCTCTGCAGGTGCAGGGCGCAGCCCTGCCG
AAACCCACCCTCAGGAACTGCAGGACAGCATCGAGCAGCCGGCGCGGTTGTCTGCCCATG
CCGGGCGCTTTGCGGCAAAGTGATCGAGCCCCGCACGCTCGGTGTATGGATCGCGCAGCA
CGTCCTGCAGTGCGTGAACACCGCCGAGGTCACCCCGCTCTGCGCGGTCGATCGCCTCCT
GGGCCAGCCAGTTGCGCAGCACATACAGCGGATTGGCTTTGGCCATCTTCGCCGCGCGCT
CACTGGCCGAAAGTGGATCGGCCTGCAACCGCGCCGCGTAGTCCTGCAGCCACTGCTGCA
ACGGCGCCTGCACCGCCTGCTGGCGCGACTCGTCGTAGTACACCGCATCCAGCACGCCCA
CGTCTGGCGCCGCTGGATCAACCCGCATCAGCGCACGCCAGGCCAGGGTCATATCCATGC
CGCCGTCCTGCATCAGCTGCTGCCAGCGCTGGTAGAGCCCCAGGTCGTCATCGTCGGCAG
CGGCCAGGCCCAGCTTGGCTGCGGCATCGCGACGCGTGCAGGCCACGAAGGTGGACTGGT
AGGCCGCCAGACCGGCCTGCAGCGGCGCCACATCGGCAAACAACGGCGACAGCGCCTGCG
CCAACCGGCTCAGGTTCCAGTACGCCACCTGCGGCTGGGTACCGAAACGATAACGGCGGC
CCTGTGCGTCGGTGGTGTTCGGCGTCCAGTCCGGGTCGAAGTCCTCGACCCAGCCATAAG
GACCGTAGTCGAGCGTGAGGCCGAGCACGGACAGGTTGTCGGTGTTCATCACGCCATGCA
CGAAACCGACGCGCATCCAGTGCGCGATCATCTCGGCAGTGCGCACCGCGATCTGCGCGA
ACCAGTCGCCGTACAGCGCCTCACCCTGCCCTTCAAGCTCCGGAAAGTCGCGGGCGATGC
ACGCGTCGACCAGCTGCCGCAACAAGGCAGTTTCGCCGCGTGACGCTGGCAGTTCGAATG
AACCAAAGCGCAGGAACGAGGGCGATACCCGGCACACGATGGCGCCGGGCTCGGCACGCG
GGTGGCCGTCGTAGAACATGTCGCGTACCACGTCTTCGCCGGTGCCGACCAGCGACAGCG
CGCGCGTGGTCGGTACGCCCAGGTGATGCATCGCTTCGCTGCACAGGAATTCACGGATGG
ATGAGCGCAGCACTGCGCGGCCATCAGCACCCCGCGAATACGGCGTGGGACCGGCACCCT
TCAGCTGCAGTTCCCAATGACGGCCATCCGGTGCGACCAGTTCACCCAGCGAGATCGCGC
GGCCGTCGCCGAGCTGGCCCGCCCAGTGGCCGAACTGATGGCCACCGTAATTGGCCGCCC
ACGGCTGCATGCCGGCGTACAGCGCATTGCCGCCGAACACCCGCGCGAAGCCTTCGCTTT
CGACTTCAGCGGTATCGAAGCCGAGCATCGCGGCGACGTCCGGCGCCCAAGCCAGCAGCG
TAGGCGCCGCCACTGGAGTCGGCATCACCGGCGACCAGGCCGCGCCCAGCACTTCGCGGC
GGCGCGGGCCGGATTCGGGGTCGCCCGGCAGGGTGTGCAGCAGGCGGTTGTCGAAACGGG
GGCTGTCGGTATCCATGGTGCTGAAGATGGGGACGACCGCCGCCCGCCTCAATTGCCGCT
GAGCGCCTGCAGATGACCGCCGTGGGCCTCGGCACGCTGGTAGGCCGGGCGCTCGCCGAT
ACGCTTGAGGAAGCCACGCAGCGCCGGCTTGTCGTCGAGGCCACCGCCGCGCGCGGCGGC
CGCCTGGATCGGGAAGCTCATCTGGATGTCGGCCGCGCTGAAGCGTTCGCCGGCGAACCA
TGGGCTTTCAGACAGGCGGCGCTCCATCCAGTCCAGGTGCAGTTGTCGCTGCGGGCCGAT
GAAGCCACGCTCGGCCTTGTCGGCGATGCTGCGCGCAATCGGGCGGGCGAAGAACGGCAT
CGGCGCGTTGCGGATGCGGCCCATCACCAGGGTCAGCAGCAGCGGCGGCATCGCCGAGCC
TTCGGCGTAGTGCAGCCAATAGCGGTAGGCAATGCGCTCGGCGCCATCGGCCGGCATCGG
TGACGGCGACAGCTGGCGTTGGGTGTCATAGCGATCCGCGAGGTAGTCGAGGATGGCACC
GGACTCGGCCAGTACCAGCTCGCCATCCTGCAGCACCGGCGACTTGCCCAGCGGATGCAC
GTTACGCAGTTCGGGCGGTGCCAGCAGCGTCTTCGGATCGCGGGGATAACGGCGCAGTTC
GTAGTCCAGCCCCAGCTCCTCCAGCATCCACAGCACACGCAGGGAACGGGAGTTTTCCAG
GTGGTGGACGATGCGCATGGGGATGATCCTTGGGGAGGCCTGCATCGTACCGCGCCAGCT
GCATGCCCTTTGTAGAGTCGAGCGTGCTCGACTGCTTTCCAGAGACAGTCGAGCAATCTC
GACTCGACAAAGCAGCAGGCAATAAAAAACGCCGGAAGCTTTCGCTTCCGGCGTTCTGGC
TACCAAACGGTAGCAGACGGATTAGACCGCCTGCACCTGGTCAGCCTGCATACCCTTCTG
GCCCTGGACGGCGATGAAGGTAACCTTCTGGCCTTCCTGCAGGGTCTTGAAGCCGGTGCC
CTGGATGGCACGGAAGTGCACAAACAGGTCCGGGCCGCTTTCCGGGGTGATGAAGCCGAA
GCCCTTGGCGTCGTTGAACCACTTGACGGTGCCGGTCTGACGATCAGACATTTGACTAAC
TCCTGAAACACATGTTGAAAAAATCGCAGCCACCGGGTATCGGGGCCGAGACTGAGTTGC
AGGCGTTGGTAAAGCGGATCGATGAGCGGATCGTGAGATCAACTGCACCAGGCCACGATT
CACGGTGACCCTAGCAAACACAGTGGGACGAACGATACGCGTGTTTTCTGCAAAAAGCGA
TAGCCCGGACGTTCATCGGCTGGCCCCGCCCGCTAGACGTGACAAGGGCTGGCAGCCGAT
CGAGGCTAACCCCGAGTCCCCATTCAGGATTTTCCTACCCTACACTGGGTAAATGACTGA
AGCTGAAACCCAAGCTGAACCCGCCCTCCCCCGCATCTGGGTGGACGCGGACGCCTGCCC
CACCGTCATTCGCGACATCCTGTTCCGTGCCGCTGAACGCGTTGGCATCGAGCTGACCCT
GGTCGCCAACCAGTGGATCCGGACCCCGCCCTCACGCTGGCTGCGTTCGATCCAGGTGCC
CCAGGGCCTGGACGTGGCCGACAGCGCCATCGTCGAACGGGTCGCTGCCGGAGACCTGGT
CGTCACCCAGGACATCCCGCTGGCCGCGCTGGTGCTGGAGAAGAAGGCCGTGGCGCTGAA
CCCGCGCGGCCAGCTGTACACGCCGAACAACATGGCCGAGCGGCTGTCGATGCGCAATTT
CATGGAAGAACTGCGCGGCGCCGGGGTCCAGACCGGCGGCCCGCCGCCACTGGGCCAGCG
CGACCGGCAGCTGTTCGCCGCCGAGCTGGACCGATGGCTGGCGCGGCGCCCGGCCCGCTG
ACCCGCGCTAGCCGCCCTGCTCCATTCGGCACAGGCGGCGCTGGCTGCTGAACCGCCGCG
GTTCCCCGGTCAGCGGATCATCGAAGGCCAGCACCTGTGCCAGCAGCTGCAGTGCAGGCT
CGGCGCTGCCCTCCGGCCGCGACTGCAGCTGCGGGTAAAGGTCGTCGCCCTCGATCGGTG
CGCCCAGCGCGGCCATATGCACGCGCAGCTGGTGCTTGCGACCGGTTTCCGGCTTCAGCC
GGTAGCGCCAGATCGGCCCTTCGGCCTCGATCGGCTCGATCAGGCTGCGCGCATTGGGCT
CGCCCGGCACTTCGGCCATGCGGAAGAACGGCTCCCCCGGCACCAGACGGCTGTCCCGCT
GCAACGGAAACGCCAGCCCGGGCAGCGCCGGTGCCAGCGCCTCATAGGTCTTCTCGATGC
GCCGCTCGCGGAACAGCCGCTGATAGGCATCGCGCGTGGCCGCCTGGGTCGAGAACAGCA
CCAGGCCGGCGGTCAGCCGATCCAGGCGGTGCAACGGCGCCAGTTCGGTGTTGCCGGTGC
GTGCGACCAGGCGCGACAGCAGGGTTTCGCGCACATACCCACCGGCCGGCGTTACCGGTA
GGAAGTGCGGCTTGTCGGCCACCAGCAGGTGCGCATCCAGATGCAGGATGGTCTCGGCGA
AGGGAATCACCGGCTCGTCGGCAACCTCGCGGAAGTACTGGATTTCCAGCCCCACCTGCC
AGGGCATGTCCGGCGCCAGTGCCCTGCCCTGCGCATCCTGCACACGGCCTCGGGCGAAGC
GGTCCTGCCATTGCGCGCGACCGATGCGCGGGAAACGCGCGCACAGGCCATCGAGCAGGC
TGGGCCAGTGGCCGGGGGGCAGCTGCAGGTGGCTGGGCAGGGTCATGGCGTCCATTCCGG
CCACGGGAAAGAGCGCCAAGAGTGCCACCGTTGACACTGCGCAGACAGCCCGGCAACGGA
CACCCTTGGAGCAAACCTCTATCATTGACGTCTTTAGTCCACGGATCCCCCATGGCTCTT
ACCGCCACCATCCGCAAGGCCGAACTGCAGATCAGCGACATGGATCGCGGCTACTACGCG
ACCCACAACCTGACCCTGGCCCAGCACCCGTCCGAGACCGACGAACGATTGATGGTGCGC
CTGCTCGCCTTCGCGCTGAACGCCGGCGACCGCCTGGAATTCGGCCGCGGCCTGAGTACC
GACGATGAGCCGGACCTGTGGGAACACGACTACACCGGCGACATCCTGCAATGGATCGAC
CTGGGCCATCCCGACGAATCCCGCATCCGCAAGGCCAGCAACCGCAGCCGGCAGGTGCAG
GTGGTCAATTACGGCGGCAACGCCTCGGAGATCTGGTGGGGCAAGCAGGGCAAGGGCCTG
GCGCGCTTCGACAACCTGTCGGTGGTTGACCTCGATGGTGCCTTCGTCGAACTGTGGGGC
CAGCAGATCCAGCGCGCGATGCGCTGGAGCGTGCTGATCCAGGACGGTGAAGTGCAGCTG
CTCAACGATCAGATGCAGCTCGACGTGGTCCCGAACTGGCGCAAGCGCGCCAAGGCATGA
GCACGATCCGTTGCGACGTGGTGGTCATCGGCGCCGGCGCGGCCGGGCTGATGACCGCGA
TCACGGCTGGCCAGCGCGGCCGCCAGGTGCAGGTGATCGACCATGCCAACAAGGTCGGCA
AGAAGATCCTGATGTCCGGCGGTGGCCGCTGCAACTTCACCAACACCGGCACCACCCCGG
CCAACTTCCTGTCGGCCAACCCGCACTTCTGCAAATCGGCGCTGGCGCGCTACACGCCCT
GGCACTTCATCGAGCTGGTCAGCAAGCACGGCATCGCCTATCACGAAAAGGAGCTGGGCC
AGCTGTTCTGCGACATCTCGTCCAAGCAGATCGTGAAGATGCTGGTGGACGAATGCCAGG
CGGCCGGTGCCCAGATCCGCACCGAATGCAGCGTGCAGCGCATCGAGCACGGCAGCGACG
GGTTCCGCGTGCACACCACGCAGGGCCTGTTCCACTGCGCCTCGCTGGTGGTTGCCACCG
GCGGCCTGTCGATTCCGAGCATGGGCGCCACCGGCTTTGGCTACGAGATTGCCCGCCAGT
TCGGCCATCAGGTGCTGCCGACCCGCGCCGGGCTGGTGCCGCTGACGCTCAGCGGCAAGC
ACCAGGAACGGCTGGCTGATCTGAGTGGTGTCGCCCTGCCGATCGAGGCGCGCTGCAACG
GCAAGAGCTTCCAGAACTTCATGCTGCTGACCCATCGCGGCGTGAGCGGCCCGGCGATCC
TGCAGATCTCCTCGTTCTGGCAACCCGGCGATGCGCTGGAGCTGGACCTGCTGCCCGGCC
AGGATGCCGGCGAGTGGCTGCGCCAGATGAAGCGCGAGCGTCCGGCCGCCGAGCTGCGCA
CGGTGCTGGCCGAGGTACTGCCGAAGCGGCTGGCGCAGCGCCTGTGCGAGCACTGGCTGC
CCGACCGGCCTGTGCGCCAGCTGGACGAGCCGGTGCTGCGCCAGGCCGCGCAGCTGCTGG
GCGCGTTCCCGCTGGTGGCCAGCGGCACCGAGGGCTATCGCACCGCCGAAGTCACCCTGG
GCGGCGTGGATACCGCTGAGGTGTCGTCCTCGACAATGGAATCCAAGCGCGTACCCGGCC
TGCATTTCGTCGGCGAGGTGCTGGATGTGACCGGCTGGCTGGGCGGCTACAACTTCCAGT
GGGCCTGGGCCAGCGGCCACGCGGCCGGTGGCGTGGTGTGAACCAGATCGCCGTTCGATG
CGTGCAAGGGGCGCGCGCATGGACGGTTCGCCGCGCATCGTGTATCTAGATTCGCAGATT
GGGGAGCAGTGCATGCAGAACGCGAACGACATCACCATCCGCCTGCTGATCGTCGATGAC
AGCGGCGAGAATGCCGAAGCCATCGTCAGCACGCTGCGCAACAGCGGCATCGCGGTGCGC
CCTTGGCGTCCGCAGGATGCGGCCGAGCTGTCCCAGGTGCTGTCCAGCCAGGCCATCGAC
CTGGTGCTGGCGTCCCCCTCGCAAGGCATCCCGCTGCCGCTGGTGGCCCAGCACATCGCC
GCCAGCGGCAAGGACATTCCGCTGGTGCTGCTGGCCGATCGCATCGACGAGGACGAGCTG
GTGCAGGCCAGCAGCCACGGCATCCGTGCCCTCGCCCTGCGCCAGCGCTCCGAGCATCTG
TTGGCCGTGGTCCGCGACCAATGGGTGGACCTGCAGGCCCGTCGCGGCCTGCGCCGCATC
GAAGCGCAGATGCGCGAGACCGAGCGCCGCTGCGATGCGCTGATCGCCTCTTCGCGCGAT
CCCATCGCCTACGTGCACGAAGGCATGCACATCCGTGCCAACGATGCCTACCTGGAAATG
TTCGGCTACGAGCAGTTCGACGACATCGAAGGCATCTCGCTGCTGGACATGGTCGCCGCG
CAGCATGTGGAAGGCTTCAAGCAGCTGCTGAAGGGCCTGAGCCGTGGCGAGGCGCCGCCG
CCGCAGTACCAGCTCGATGCCCGCCACGAGGATGGCAGTACGTTCGCGGCAACCATGGAA
TTCACCGCCGCCACCTACGAAGGCGAATCCTGCCTGCAGGTGGTGCTTCGCCGCCGCATG
GAGTTCGATCCGGAGCTGGCCCGCGAGGTCGAGGACCTGCGCCAGCGCGATCAGGTCACG
GGCCTGCTCAACCGCCCGACCTTCATGCTGCAGCTGGAAAGCGCAGTGGCACAGGCCGGG
CGCAGCGAAGGCCAGTTCGGCCTGCTGCTGATCGAGCCGGACCACTACGCGCGCCTGCTG
CCGGACATCGGCCTGGCCTCGGCCGACGCGCTGATCGGCGCCCTTGCCGGCCTGCTGGCC
GAGGTCGTTGGCGAGGACGCGCAGCTGGCCCGCTTCGGCGAACACAATTTCGCCGTGCTG
CAGGCCGGGCCCTACGCGCAGACCGTGGCACTGGCCGAGCGCATCCGCGAAGCGTATGCA
GCGCATGTGTTCAGCATCGGCGCGCGCTCGGCCACGGTGACGGTCAGCATCGGTGGCGTG
CAGGTGGGCGAGAAGATCGCCAGCATCGGCCAGGTGCTCGCACGCGCCAGCGAGTGCACG
CATGCCGCCGCCGAACTGGGCAATACCTGCCGCATCTTCGACCCGGCTGCGGCCGACCGC
GTCGAGGAAGAACGCGTGCTGCGCTGGGTCACCCGTATCCGTGAAGCACTGGCCGGCGAC
GGCTTCCAGCTGCACTACCAGCCGGTGCTGAACCTGCAGGGCGAGCCGCTGGAGCTGTAC
GAGGCCTACCTGCGCCTGGAGCACAACGGCGAACTGCTGAGCCCGACCGCGTTCCTGGGC
ATCGCCGAGGAGTACGGCCTGCTGGCGGAGATCAACCGCTGGGTGGTTTCGCAGGCCATC
GCCGTACTGGGTCAGCGCGCACGCCAGGGCCACGCCACCCAGGTACTGGTGAAGGTAACG
CCGGAATCGTTCGACGACCCCGAGATGATCGCCACCCTGCGGCGCGAGCTGCAGACGCAG
GGCGTGCCCTGCGAACGGCTGTGGCTGCATGCGCCGGAAGCGAAGGTGTTCACCCACCTG
CGCAGTGCGCAGCAGTTCCTTGCCGAAGTGGCGCCACTGGGCTGCCGCATCGGGCTGGAG
CAGTTCGGTTCGGGATTGGACTCGTTCCAGCTGCTCGCCCACTTCCAGCCACAGTTCCTC
AAGCTGGACCGCGGTTTCACCAGCGATCTGGCGGCCACCCGCGAGAACATCGACCGCATC
AGCCAGATCACCGCACGCGCGCAGGAGGCCGGCATCCGCACCATCGCCGAGTTCGTCAGC
GACGCCAATTCGATGACCCTGCTGTTCAGTGCCGGCGTGGATTACGTGCAGGGCGATTTC
GTCGGCCCGGCGCTGCCGGAGATGGGGTTCGAGTTCGGGTGACCGCGGTAGTGCCGGCCG
CTGGCCGGCAGCCTTTGGTACCCAGGGTTGCCGGCCAGCGGCCGGCCCCACCAAAAGAGA
AGGCCGGCTTTCGCCGACCTTTTCATTGATCAGGTCATGTCGACCAGATTATCGATCTTC
ACGTCCGGATTGACGTCGGCCTCGTAGTCGACACCCTCCACGCCAAAACCGAACAGGCGC
AGGAAGTCGGCCTTGTAGCCGGCCAGGTCGCTGATCTCGTACAGGTTCTCGTTGGTGACC
TGCGGCCACAGCGCGACCACCTTGCCCTGCACGTCTGCCGCCATTTCCTTGTAGTCGGCA
CGCAGGCGGCCTTCCTCGTCGACCAGCGCGACGGTATGGCCATCGCCATCGACCAGATCG
TGGCGCAGGCGATCGATCGCCACGCCGTCGGCCTTGCCGCCGTAGAGGATGTCGTACAGC
ACGTCCAGCTGCTCGATGCAGCCTTCGTGGGTGCCCTTTTCCTTCATCACCTTGAACAGG
AGCGACAGGTAGAGCGGCATGGTCGGAATGGCCGAGCTGGCCTGGGTGACCACGGCCTTC
AGCACCGACACGCGCGCGTCGCCGCCGATTTTCGCCAGCTTCTCGCGCAGGCCCAGCACC
TTGGTGTCCAGGTCCTTCTTGGCGGCGCCGATCGAGCCGTTCCAGTAAATCGCCTGGGTG
ATCTCTTCGCCCACGTAGGTGAAGGCCGTGGTGGTGCAGCCGTTGGCCAGCACGCCGGCG
TCGGCCAGCGCGTCGATCCACATCTGCCAGTCTTCGCCACCCATCACCGCGACGGTGCCA
GCGATCTCTTCCGGGGTAGCCGGCTGCAGGGTGGTTTCCGTGATTACTTCCTTGTCGGTA
TCCAGGCCGCGCAGGGTGATCGGCTCGCCGATCGGCTTCAGCGTGGAGCTGATGACTTCA
CCGGTCTTGGGGTGCTTGCGACGCGGCGCCGCCAGGCTGTAGACGACCTGATCGACCTGG
CCGAGATCGGCCTTGATCATTTCGATGGTCTTCGCCTTCACTTCATCGGAGAAGGCATCG
CCGTTGATGCTCTTGGCGTACAGGCCGGCTTCGTCGGCGTACTTGTGGAACGCAGCCGAG
TTGTACCAGCCCGCAGTACCCGGCTTGCTCTCGCTGCCCGGGCGCTCGAAGAAGATGCCC
AGGGTCGCGGCGCCGCTGCCGAAGGCAGCGGTGATGCGCGCAGCCAGGCCGTAGCCGGTG
GAGGCGCCGATCACCAGCACGCGCTTGGGGCCGTTCTGGATCGGCGGACGCGCGCGGATG
TAGTCGATCTGCTGCTTGACCGCGGCTTCGCAGCCGGTCGGGTGGGTGGTGACGCAGATG
AAGCCGCGGACGCGCGGTTTGATGACCATGGATACCTCGGGTTGGCAGATGCGGCGCACG
GGGCGCTCAGCAGGAATACGGGTGCGCGCCTGCGCGCGCGAACCGCAGGATCGTAGTGCG
CGGGGGCCGAATGCACAACCGACGCTGGCGTAGGGTGGGGTTTGTTTTGCAGGGTTGCAC
CCTGCACCCGCAGAGGCCTGAGCAACGGCCAGAGCCAGAGCAACGTCAAAAGCTGGGTTC
CTGGGGGTGGGCGGGGTGGGTCCGGTTGAGGGGGACGCTGCAAGCACGTCCATGTAAGCT
CGGTCGCCGCATCCATGCGGCTCACGCCCCCTCAACCGGACCCACCCCGCCTTCGACAGA
CTTCCGCGATCTGTTGGAACGGCGTGCGGCCTTGGTAGGTGTCGACCTTGGTCGACACGG
TTGAATTCATTCGATATCTGACAGATGTGTCGACCAAGGTCGACACCTACCGACAGCCGC
AGGAATCTGTCAAAGGTGGGGCGGTGTCGGAGTGCGGGGTGTCAGCCGCATGGATGCGGC
TGCCAAGCCTACAGGGACGTACTTGCGGCGCCCCCGCACTCCGACACCGCCCCACCAATC
CACGGAATGCCCGCTGTTGCTGTTGCTGCTGCCTCTGCAGGTGCAGGGCTGCAAGCCCTG
CCAACAAAAAACCCCGCTTGCGCGGGGTTCTCTGTGCATTGCGTGCAGCGCGAACGCTTA
CGGGCGACGGGCCAGGGCCTCGACGTCCTTCGCCTTCGGCAGCAGGTCCTGCTTGCTGAC
ACGCAGGAAACCGATCGTCAGCATCGGCACCGCCACCAGGATCGAGGACAGCACCACAAT
CACCGCACCGATCATGTGCGTCTCGGCCAGGCCTTCCATCGAGCTGCCGCCGTACAGGTA
CAGGGCCAGCGCCGACAGGAAGAACATCACCGCGGTGATCACCGTACGCGACAGCGTCTG
GTTGATCGAACGGTTCAGCACTTCCATCGAGTCCACGCGCAGGCTGCGGAAGTTCTCGCG
GACGCGGTCGAAGACCACGATGATGTCGTTGATCGCAAAGCCCATCACCGACAGCAGGCC
GGCCAGCACGGTCAGGTCGAACTCACGACCCAGCAGGGACACGTAAGCGACCGTCACGAT
CAGGTCGAACATCGCCACGATGCTGGCGGTGACCGCGAACTTCCACTCGAAGCGCACCGC
GATGTAGATCAGGAAGCCGGCCAGCATGAAGATGGTCGCGTACAGGCCATTCATCGCCAG
GTCCTTGCCGATCTGCGGGCCGACGAACTCGTTGCGCAGCACGGTGGCCTGGTTGTCGGC
AGAAGACAGCGCCTTCACTACTGCGGCAGCAGTGGCCTTGTCCTCGGCGGCGGCGTCACC
GGTACCCGGCGCATGCTCACCGTGCGGGGCCAGGCGGATCAGCAGGTCGGTGTTGCCACC
GACGCTCTGGACCTGGGCGCCTTCGAAGCCACTCTGCTCGAGCTTGTTGCGGACCTGCTC
GACGTCCACCGGCTTGTCGAAGCGGGCTTCGATCAGGGTGCCGCCGGTGAAGTCCAGCGC
GTAGTTGAAGCCCTTGATGCCGATGATGGCGACCGAGGCCAGGAACACCACGATGGTGAC
TGCCATGGCGACATGGCGCCAGCGCATGAAGTCGATCTTGGTGTCGTTCGGGAGGATGTG
CAGCGGAAACAGTTTCATTGTGCGTGTCGTCCCGTCAGATGGCCACGTTCTGGAGCTTCT
TGCGACGGCCGTAGATCAGCGTCGCCAGCGCACGCGACACGGTGATCGCGGTGAACATGG
AGGCGAAAATACCGATGATCATGGTCAGTGCGAAGCCCTTCAGCGGACCGGTACCGAATG
CGAACAGCGCCACACCGACGATCAGGCCGGTCAGGTTGGCGTCGAGAATGGTGCCCGAGG
CACGCTCGTAACCGGTCACAATCGCGGTCTTGCCCGGCACGCCGGCACGCAGCTCTTCAC
GGATACGCTCGTTGATCAGCACGTTGGCGTCCACCGACAGGCCCACCGACAACGCCAGGC
CGGCGAAGCCCGGCAGGGTCATGGTCGCGCCAAACAGCGACATCACCGCCACCACGATCA
GCAGGTTGAACAGCATCGCTGCCGAGGTGATCACGCCGAACATGCGGTAGTACACGCTGA
AGAACACCAGGGTGAACAGGAACGCGAACACCACTGCGCGCATGCCGTTCTTGACGTTCT
CGGCGCCGAGGCTCGGGCCGACCACACGCTCTTCGACGAAGTCCATCGGCGCGGCCAGCG
AGCCGGACTTCAGCAGCTTGGCCAGGTCGTCGGCTTCCTTCTTCTGCAGGCCGGTGGTCT
GGAAGTTCTTGCCGAACACGCCGTTGATGTTGGCCACCGAGATCACTTCCTCGTTGACCT
TGAAGCCACGCACTTCCTGGCCGTCAACCAGGGTCACGGTCGGCACGCGTTCGGTATACA
CCACCGCCATCGGCTTGTTCACGTTGGCGCTGGTGAAGTCGAACATGCGCTGGCCGCCGA
CGTTGTTCAGCGTCACGCTGACCGCCGGGGCACCGCTGGTGGAGTCGGTCACCGCCTGCG
CGCCGACCATCTGGTCGCCGGTGACGATCACGCGCTTGTTCAGCAGGATCGGACCGCCGC
CGTCACGGCGCTGATAGACCTTCGCTTCCGGCGGGATGCGGCCGGAGTCGATGGCGTCCT
GGGCATTGCCCTCGACCACCGCGCGGTATTCCAGGGTGGCGGTGGCGCCGATCATGCGCT
TGGCTTCGGCAGTGTCCTGCACGCCGGGCAGCTGCACGACCACGCGGTCGGCACCCTGGC
GCTGGATGATCGGCTCGGCGACGCCGAGCTGGTTCACGCGGTTGCGCAGGGTGTTGATGT
TCTGCTCGATGGCGCCATTGGCGATCTGCGCGATCTCGGTCTCCGGCACGGTCACCGTGA
TTCGGTTGCCGCTGACGTCGTAGCCGAGCGTCGGCTGCGCCTTCACCAGCGCCGCACGGG
CACGCTGTGCGGCGTCATCACCGGCGGACGGGCTGAGGTTGGCCACGATGCTGTTGTCCG
CGCGACGCTCCACCGACTGGTACGCGATGCGCGCGTCACGCAGGGTGCTGCGCACGTCTT
CGGTGTAGGCGTCCAGGCGCTTGTCGAGGGCGGCCTTCTGGTCGACTTGCAGCACGAAGT
GCACACCACCCTGCAGGTCCAGGCCCAGCACCATCGGGCGACCGCCGAGGTTGGCCAGCC
AGTCCGGCACGGTCGAGGCCAGGTTCAGGGCCACGGTGTACTTTTCGCCGACCGTGTCGC
GCAGGGCGTCGCTGGCAGCGGACTGCGCCTTCAGGTCCGGCAGGCGGACAATCAGGCTTT
CCCCTTCCTTCTCGACACCGACGGGGGTGACACCGGCCGTCTTCAGGTCGGCCAGCACAC
GGTCGCGCAGCGCATCGTCGATCTGCCCGCCACGGTTGGCGGTGATCTGGAGGGCCGGGT
CCTTCTGGTAGATGTTGGGCAGCGCGTACAGCGCGCTGAGCGCCAGTACGATCAGGATGA
CGACGTACTTCCAGCGTGGAAATTCGAGCATTGCTTGGGTCCCGCGCGGCGCCATCCCCG
GCGCCGCGGTTGTGCATCGGAAAGGGAGTGGCTTACTGGGCCGACTTCAGGGTACCGGCC
GGCAGCACGTTGCCGACAGCGCCCTTCTGCACGCGGATGCGCACGTTGTCAGCCACTTCA
ATGGTGATGAAGTTGTCGCCGATGTCGGTGACGATGCCGGCGATGCCGCCGTTGGTCAGC
ACTTCATCGCCACGCTTGATCTTCTCCAGCATGGCCTTGTGCTCCTTCTGCCGCTTCATC
TGCGGGCGGATCATCAGGAAGTACATGATGGCGATCAGGATGACCGGGAACAGCAGCGTG
GTCAGGCCCATGCCCTGCGGTTGGCCGCCGGCGGCCTGGGCGTGGGCGGCGGGAATCAGG
AAAGCAAGCAGGTTCATCGTTGGTCCTTTGGTTGGGCGGCGCTTCGGCCCTTTCACGGGC
ACGAGGTGTCGACCGCGGATCTGGGTCAGCCTTGAAGTATGCCACGGCCCCGGGCGTTCG
TCCTTGGGCCGTTTGGCAGGGGCGTTCGGGTTACAGGGGCGGGGCCACCGCCCCGCGTGC
CGCGTAGAAGGACTCGCGGAAGGCCAGGAAGGTTCCCGCCTCGATGGCCGCGCGGATGTC
GGCCATCAGCTTTTCGTAATAGAACAGGTTGTGCAGGGTACCGAGCATCGGCGCCAGCAT
CTCGTTGCAGCGGTCCAGGTGGCGCAGGTAGGAACGCGTGTAACCGCCGGTGCAGGCCAC
GCAGCCGCAGCCCGGCTCGATCGGGCCCATGTCCCGCGCGTACTGGGAATTTCGGATGCG
AACGGTGCCGAACGAGGTGAAATAGTGGCCGTTACGGGCGTTACGGGTGGGCATCACGCA
GTCGAACATGTCCACGCCACGTGCGACACCCTCGACCAGGTCCTCCGGCCGGCCCACACC
CATCAGGTAGCGCGGACGGTCGCTTGGCAGCTCCGGGTCCAGGTGGTCGAGCATGGCGTT
GCGCTCGTGCTCCGGCTCGCCCACAGCCAGGCCGCCGATGGCATAGCCGTCGAAGCCGAT
CGCCTGCAGGGCCTCGGCCGAGCGGCTGCGCAGGTCGGTGTGCACGCCGCCCTGGACGAT
GCCGAACAGGGCCGCGTCATTGCCCAGCTCGTCATGCGCGTTGCGGCTGCGCTGGGCCCA
GCGCAGGCTCAGCTCCATCGACCGGCGCGCCACATCCTCGGTGGCCGGGTACGGGGTGCA
CTCGTCGAAGATCATCACCACGTCCGAATCGAGCACCTTCTGGATCTTCATGCTCTCTTC
CGGGCCCAGGAACACACGGGCGCCGTCGGTGGGCGAGGCAAAGGTCACGCCCTGCTCGGT
GATCTTGCGGCGGTGGGCCAGCGAGAACACCTGGAAGCCACCGGAGTCGGTCAGGATCGG
GCCATCCCAGCGGCAGAAGCCGTGCAGGCCGCCGTGGTCGGCGATGATGTCCAGGCCCGG
GCGCAGGTACAGGTGGAAGGTATTGCCGAGGATGATCTCGGCGCCCAGCGCACGCACCTG
GTCCGGCAGGATGCCCTTGACCGAGCCATAGGTCCCCACCGGCATGAAGGCCGGCGTTTC
CACCGTGCCACGCGGGAAGGTCAGGCGGCCACGGCGGGCACGGCCGTCGCGGGTCTTGAG
CTGGAACTGCAGTCGGGACATGGAGCGGTCATTCGGGCAAATAGTTGCTCATTGTCTCCC
AAAACCGGCTCGACCGCCCATTCAGGCCTGAACGGCACGGCAGTAGAGCCACGCCATGCG
TGGCTTTCCTGGTCTCCAGGCACCTGCAAGTGCGCACCAACGGTGCGCACCCACCACAAG
CAGGCAGAGGTCAGCGCCCTACCCTGCCTGCGGGAACAGCAGCATCGCGTCGCCGTAGCT
GAAGAAGCGGTAGCGCTGCTCGATCGCGTGCTGGTAGGCCTCGAACACGCGCTCCTTGCC
GGCGAACGCGGAGATCATCATCAGCAGCGTGCTTTCCGGCAGGTGGAAGTTGGTCACCAT
CGCGTCGACGCTGCGGATGCGGTAACCCGGGGTGATGAAGATCTGCGTTTCACCGGCAAA
CGGCAGCAGCTCGCCGTCGCGCATCGCGCTTTCCAGCGCGCGCACCACGGTGGTGCCGAC
GCCGATCACGCGGCCGCCGGCGGCGCGCGTGCGCCGCACCTGCTGCACCAGCTCGGCACC
CACGTTCAGCCACTCGCGGTGCATCACGTGGTCCTTCAGGTCATCGGCACGCACCGGCTG
GAAGGTGCCTGCACCCACGTGCAGGGTGACGTGCCCGAACTCCACGCCCTTGTCCTTCAG
TGCGGCCAGCAGCGGTTCGTCGAAATGCAGGCCGGCGGTCGGCGCCGCCACCGCCCCCAC
TTCGCGCGCGAACACAGTCTGATAGCGCTCGCGGTCGTCCACGCCCGGCTCGCGCTGGAT
GTACGGCGGCAGCGGCAGGCGGCCGGCATGCAGCAGCCACTGTTCCAGCGATTCCGGCAC
ATGGAACTGCAGTACGTAGAACTCGCCATCGCGGCCCAGCACCTCGGCTTCACCGCCGGC
ATCCAGCGCAATGCGGCTGCCGGCCTTCGGTGACTTGCTGGCGCCCACCTGGGCACGGGC
CTGCTGGCCGCCCAGCAGGCGCTCGATCAGTATCTCCACGCGGCCGCCGCTGGCCTTATG
CCCGAACAGGCGCGCCGGGATCACCCGGGTGTCGTTGAACACCAGCAGGTCGCCCGGCTG
CAGCAGCGACGGCAGGTCGCGCACCTGCAGGTCGGTGAAGGCATCGGGCGCCGGCGGTAC
CAGCAGCAGGCGGCTTGCGGAACGTTCGGCCAGCGGGGCCTGCGCGATCAGTTCAGCCGG
CAGGTCGTAATGGAAATCGGACTTCTTCAAGGCAGTGGGCGGCAACAGGTCGACAATGGC
GCGCATTGTACGTCCAGCGTCTGCGAGCCGGCGTGCTTCGCGGCGAACGTCGCGGAAAAT
GCTGCTATGCAGCAGGTTTCTGCGGGGTTATCGCGCAAAAAAACAAGTGCTAGCATCGAG
CCGGAAGTCCGCTGCACGAGCCTGCCCCCAAGCGCGCGTGATGACGCGCGTTTTGCTTTT
GAAGACCCGTGCGACCCATTGTTTCAGGAGATCTGCAATGAGCTTCATCGAACGCCTCGC
CCCCCTGCGCAGCCAGCCCGGCACCCGTCTCACCACCGGGCTGGACGATGCCACCCTGAC
CGCCCTGTCCGCCAACCACCCGCAGCTGATCGCCGCGGTGGACGCCGCTGCCGAGGAATT
CGCGCGCGTGCAGGCCGACCTGGGGCCGCTGCTGGCGCAGGACGAACAGGCGCAGATCGA
CGCGATGCAGGACGGTTTCGTCAATTTCTATGCCGATGACGCGGTGACCCCGTACGTGGC
ACTGGCTGCGCGCGGCCCATGGGTGGTCACCCTGAAGGGCGCCGTGCTGTACGACGCCGG
CGGCTACGGCATGCTCGGCTTCGGGCACGCCCCTGACGCCGTGCTGGAGGCGATGGCCCG
CCCGCAGGTGATGGCCAACATCATGACCCCCAGCCTGTCGCAGCAGCGTTTCATCACCGC
CCTGCGCGCCGAGATCGGCCACCGCCGTGGCGGCTGCCCGTTCGCCCGTTTCATGTGCCT
GAATTCCGGTTCCGAAGCGGTTGGCCTGGCCGCGCGCATCGCCGACGTCAACGCCAAGCT
GCAGACCGACCCGGGTGCGCGCCACGCTGGCGCTGCGATCAAGCGCGTGGTGGTCAAGGG
CAGCTTCCATGGCCGTACCGACCGCCCTGCCCTGTATTCCGATTCCAGCCGCAAGAGCTA
CATGCAGCACCTGGCCAGCTACCGCGGTGAGGACTCGGTGATCACCGTGGCGCCGTACGA
CGAAGCCGGCCTGCGCAAGGTGTTCGAGGACGCCGCACGCAACCAGTGGTTCATCGAGGC
GGTGTTCCTGGAACCGGTGATGGGCGAAGGCGATCCGGGGCGTTCGGTGCCGCCGTCGTT
CTATGCCGTTGCCCGCGAACTGACCCGTGCCCACGGCAGCCTGCTGCTGCTCGACTCGAT
CCAGGCCGGCCTGCGCGCGCATGGCGTGCTGTCGGTGGTCGATTACCCGGGCTTCGAAGG
CCTCGACCCGCCGGACATGGAGACCTATTCCAAGGCCCTCAACGCCGCGCAGTACCCGCT
GTCGGTGCTGGCGGTGACCGAGCATGCCGCGCAGCTGTACCGCAAGGGCATCTATGGCAA
TACCATGACCAGCAACCCGCGTGCGCTGGACGTGGCCTGCGCCACCCTGGCCCAGCTGAC
CCCGCAGGTTCGCGCCAACATCGCCGAGCGTGGTGCCGAGGCCGTGCGCAAGCTTGAACA
GCTGAAGAACGAGCTGGGCGGGCTGATCACTAAGGTGCAGGGCACCGGTCTGCTGTTCTC
CTGCGAGCTGGCCCCGCAGTTCAAATGCTACGGCGCCAACTCCACCGAGGAATGGCTGCG
CCAGCACGGCATCAACGTGATCCATGGCGGCGAAAACTCGCTGCGCTTCACCCCGCACTT
CGGCATGGACAGCGAGGAGCTGGACCTGCTGGTGGGCATGGTCGGCCGCGCCCTGCGTGA
AGGCCCGCGCCGCGAGCAGGCCGCTGCCGCGTAAGCCTGCTTGGCGTTTGTAGAGTCGAG
CCGTGCTCGACTCGGCCTTTGCCGCGATCTGAACGAAGAGCAGCCGAGCATGGCTCGGCT
CTACAGAAGGGCTCATAATCCAAGGACACCCCGTCCCCGACCGCCCTGCGGTTGGCGACG
GGGCGTTTTCGTTTCCGGCCAAGAGACAGGAAGATCCATGAAATCGATCTGTGTGTACTG
TGGTTCCAACGCTGGCAGCAAGCCGGCCTACACCGAACGCGCCATTGCCCTGGGTGACCG
CATCGCCCGCGACGGCCTGCGCCTGGTGTATGGCGGCGGCAACGTCGGCCTGATGGGAAC
CGTGGCCAATGCCGTGCTCGCCGCTGGCGGCGAGGTGACCGGCGTGATCCCGCGCCAGCT
GGCCGACTGGGAAGTGGCCCACCGTGGCCTGACCGAACTGGAGATCGTCGGTTCGATGCA
TGAGCGCAAGTCGCGCATGTTCGATCTTGCCGACGGTTTCGTCGCCCTGCCCGGCGGCTT
CGGCACCATGGAAGAGATCTTCGAGATGCTGACCTGGCGCCAGCTGGGCATCGGCAACAA
GCCATGCGCATTCCTCGATGTGGACGGCTTCTACGCCCCGCTGATCGGCATGATCGATCG
CATGGTGGAAGAACGCTTCCTGCATCCGGACCAGCGCCAGGACCTGTGGTACGGCTCGGA
CATCGAAGAGATGCTGGAGTGGATGAAGAACTACCAGCCGGCCCAGGCCTCGAAGTGGAT
CGACGAGAAGCGCCGCGCCGCCCTGCGATGATGCGGCTGCACGCGGTGGCTCAGGCCGCC
GCGTGCGCCCACGGCGCGGGCCGCCCCAGCAGGTAGCCCTGGCCGTAGTCACAGCCCAGT
TCACGCAGGGTCTGCCGCTGCGCGTCGGTCTCGATGCCTTCGCCGATGGTCTCAATGCCC
AGCGTGCGCGCCAGCGACAGCACGCCTTCCACCAGCGCCCGCGTACTCTGCACTTCCGGA
CCGTGCAGGCCGGCGATGAAGCTCTGGTCGATCTTCAGCGTGCTGATCGGGAAACGGTGC
AGGTAGGACAGCGCGGAGAACCCGGTACCGAAATCGTCCAGCTGCACCTGGATGCCGCGC
TCGCGCAGGCCCTGCAGGATACGCAGCGTGTGCGGGCCGTCGTCCAGCAACGCCACCTCG
GTGATTTCCAGGCGCAGCCGGCGCGGATCGGCACCACAGCTGTCGAGCAGGCCGAACAGG
CGATCACTGCCTCTGCCGAGCGGAAATGCCGGGGCGATACGTTCACCGAGACGTAGCCTT
CGCCTCCCCGTGCCAGCCCCGCGATGACCTGCTCGTAGATCAGCCAGTCCACCTGTTCGA
TCAGGCCGCTCTCTTCACCCAGCTCCAGGAACGCGCCGGGCAGCAGCAGGCCACGGCGCT
CATGCTGCCAGCGCAGCAGCGCCTCGTGACCGACCACTTCGCCGTCGGACAAGCGCACGA
TCGGCTGGTAGAACGGTACGAAATCGCGGTTGTTGATCGCACGGCGCAGATCGGCTTCCA
GGTCCAGGCTGCGCATGGCTTCTTCGCGCATGTCCTCGTCGAAGATCGCACAGCGGTCAT
GGCCTTGCGCCTTGGCCCGGTACATGGCCGCATCCGCATCGCGCAGCAGCTCTTCTCCGG
TGCGGTAGCGCGGATTCCACAGGGCAATGCCCAGGCTGCCGGACGGAAACAGTTCGCGCC
CGGCGATCCACATCGATTCCTGCAACGCCAGCAGCAGCCGCTGGCCGAAATCCAGTGCCT
GCGCCAAGCCCTGCGGGCACTGCAGCAGAACAGCAAACTCATCACCGCCGAGCCGGGCCA
CCACATCTTCGGTACCTGCCATCGACACGATGCGCTTGGCCACTTCCACCAGCATGCGGT
CGCCGGCGGCATGGCCGATGCTGTCGTTGACCAGCTTGAAGCGGTCCAGATCGAGGAACA
GCACGGCGAACACCGGTCCGCCCTCACGCTTGGCCAGCGCAAGTGAATCCTGCAGGCGAT
CCAGCAGGTGCAGGCGGTTGGGCAGGCCGGTCAGCGCATCGTGCATGGCCTGGTGGGTCA
GGCGCTGCTCGGCACGCAGGCGCTCACCGATCTGCCCAAGCAGCTTTTCGTTGACCTCGG
CCAGTTCGCGGGTGCGTTCCTCAACGCGCTTTTCCAGCTCGGCATGTGCCGAACGCAGCC
GCTGCTGGTCGCGCTGGCGCGCAAGCCCGGTTCCGATGTTCTGCGCAACGAAGGTCAGCA
GCCGCTGATCGTGCACGCTGAACGTGCTGTTCTCGCTGTAGCTCTGCACCACGATCGCAC
CCACCACCTCATCGTCGCGCAGCAACGGCACGCCCAGCCAGCAATGCGAGCGCGCGCCGG
ACTCGCGCACTTCACCACTGGCCAGCAGCGCATCGATCTGCGCGCGTGACGCCAGCAGCG
GGCGCCGGTTGCGCACCACGTATTCGGTCAGGCCCCGGCTGAACGGCCGTGGCGCGCGGC
TGGCATTGTGCTCGTCCACCGAATACACGAAGTCCAGGCCGTTGCCGGCCGGGTTGACCA
GGGCGATGTAGAAATTGCGTGCGTCGAGCAGGCGCCCGACCACCCCATGCACCTGACCAT
AGAACTGGTCCAGGCTGTCGGCCGACATCGCCATCTCGGCGATGTTGTACAGCGCGGTCT
GCAACTGTTCGGCACGGCGACGCTCGGCCACCTCATCCTGCAGGCTGCGGTTGGCGCGCT
GCAGTTCCTGGGTGCGCCGCGCCACCTGCTGCTCCAGCCGCACCTGCGCCTGGCGCCGGT
CCATCGCGGTCTGTACGTGCTGCGCAACGAAGCCCAGCAATGCGCGCTCGGCCTCGCCAT
AGCGGGCTGCCTGTTCATAGCTCTGAACCACGATGGCGCCGCAGACGCGGCCGTCGCGCA
GCATCGGCACGCCCAGCCAGTCCAGGCTTTCGGGCCCACGCTGCGGGTCGTGCTCCTGTT
CCATCACCTGCGCCAGCAGCCTGCGCGAGGGACCACTGAGCGGCTTGCCATGGCGCAACA
GCGCCACGGTCAGGCTGCGCGGCATCTCGCTGGCGTCATGGCTCTGCGTGGGATCGGCGA
CGAAGTCATCGACCTGATCGGCGAAGTACAGGAAGCGGATCTGGTCGCGCACATCGTCGT
ATTCCACGATGTAGCAGTTCTCGGCATACATCAGCGTGCCCAGCACACCATGCACGTGGC
GCAGCATCTCGGGCATTTCCAGGTCGGCACCGGCCAGATCTGCAATCTGGAACAGGGCCT
GCTGCAGCCGTTCGGCCTCTTCCAGTGCCTTGATCTGGCCGGCCTGGCGGCCGCGCTGCA
GCGCCAGCTCCATCGCCTGCCGGGCCAGCCCCCACCACGCGGGTGAAGGCACCGCGCCCG
CAACCGACAGCAGCAGCCGCGCACCGTCATACTCCCAGCCGTGCTGGCCATCGCCGGTGG
CGGGCTCCACGGACGCAGCGCTGTCAATCGCATCAGGCAAGGGCCAGCCCCCTCGGCCAC
TCCCCAGCTGCGGGTCGTCCCAGCCAACGCGGACCACGGCCGTTTCCGGCAAAAGCGCAT
GCAACGCGCGCACCAGCGCCGTGCTCAACACGGCCTCGTGTAGTGGCTCTTCCGCCGATT
CAGCATGCGTGGACAAATGACAATCTCTTGGCGCCGTCTGTGCGTCGCCTCCCCTGAGCC
GCCGAGCATAGCGCGCCACCCGGGGGGCAATGGAAGCCCGTAAACCCCGAATCGTGCGCC
CGTACGTTTTTCGTGCTGTCCGTAGCTGCTTCCATGCCATGAACCTCGCCCTGCCCGCCC
CTGCCACCGGCTATGCGCCACCGCCTGCAGGCCTTACCCTGTACGCCGTGGAAGCCAGCG
CACTGCCAACCGATGAAGCCTTGATGCTGGCCTGGGCCGGTGGCGACCTGCGCGCGTTCG
AAAGCCTGTATGGGCGCCACCGCAAGCGCCTGTTCGGCTTCCTGCTGCGGCAACTGCGCG
ACACCGCGCTGGCCGAGGAGATCTTCCAGGACGTCTGGCAGCGGGTGATCAGCGCCCGTG
CCGGGTGGCAACCAGACGCGGCCTTCAGCACCTGGCTGTTCCGCATTGCCCACAACCGCC
TGAACGACCATTGGCGCGCCGCCCGCCACCGCCCGGCTGCCCCGGCCGATGCCGATCTGC
GCCTGGCCGCGATCGAGGATGGGCAGACCCCGGAAGGCGAGCTTTCCGAATTCGAACAAC
GTCGCCGCATCCAGCTGGCGATGGAACAACTGCCGCCTGAGCAGCGCGAAGTGCTGCAAC
TGCGGCTGGATCAGGAACTGAGCCTGGAGGAGATCGGCCAGATCACCGGCGTAGGCCGGG
AAACCGTGAAATCGCGGCTGCGCTATGCGATGGACAAGCTGCGTGCGGGATTGAACGCAT
GAACCGAGACGAACCGCTGACGCCGGAAGAACGCGAGCTGGCCCGGCTGCTCGGCCGTCG
CGCCGAGCAGGCTCCGCCCGCCGCACTGGACGCCGCCATCCTGGCCGCGGCCCGCGCTGC
CGTGGACGCGCCGGCCGCCGATGCGGTCGCCTCTCCCGAGGCGCCGCGCACGCAGCGCAC
ACGCCCGCGTTGGCCGGCGGTGTTCGGCATCGCCGCCTCGATGGTGTTTGCCATCGGCAT
CGCCTGGCAGCTGCGTCCGGAACCTCCGCCGGTTCCGGCCGGTGAGGCCGCTGTTGCTGC
GGCACCGGCAGCGGCAGAAGACGTTGCGGCTGCCGATCAGGCCGCTGACCGCAGTGCAGC
CGACAGCGCTGTGGCGGCCGCCGAACCAAGCGCTGCGCCCGCAGCACCCGAGGCCGCCCC
TGTTGCCGCTGCCCCGGCACCGGCCATCGCACGCGCGCCCGAGCCGGCGCCGGCCCAGGC
TGCACGATCGATGGCTGCGGATGCGGCCGCCGATACCGCCTTTGCGGCCCTTCCGCCAGC
GCCGACGGCAGCACCGTCCGCAGCGCCGCCTGCGCCACCGGCACCCGCCGCCTACTCGGC
ACCGGCACCTGCACCGGCATTCGCGCCGGCAGCGTCCGGGGCACTGAAAGCACGCACGGC
CGCGGCACCTGCACCGGCACCAGCAGCCAATGCCGCCGAGGTCGAGCGGGCGGAGGCGCT
GGATCGGGTGGAGATCACCTCGATGAAGCGTGAGGCTCCCAGCCGTTCGGCTCCGGGCAT
CATGCGCCGCGGCAGCGATGCGGGCCTGAGCGCGGATACCGTGCAGGCCGAGGTGGACGC
CGACGCGCGCCTGCCACGCCGGCAGTGGCTGCAGAAAATCCGCGAGCGCCGTGATCAGGA
CCAGCGCGACCTCGCCCGCGCCAGCCTGGAGCGCTACATCCAGCAATATCCGGAAGCGCG
CCTGCCGCGCGACCTGCGCCCGCTGCTGGACGACTGAAACGGGCGGGGGTACCCGGCAAC
ACCGTAGAATGGCGGGAATGCTCGATACCCTCGCCCAGCCCGTCAGCCACACGCTGGAAG
TCAAACACAGCCGCTTCATCGCCCATGCCGCGCCGATCGACGGCGCCCCCGCAGCGCTGG
CGTTCCTGCAACAGGTTGCCGTGGCCGACGCCACCCACAACTGCTGGGCCTACCGGCATG
GCCAGGACTACCGCTCCAGCGATGATGGCGAGCCGGCAGGCACCGCCGGGCGGCCGATCC
TGGCCGCGATCGACGGGCAGGGCTTCGATCGGGTGATGGTGGTGGTGACGCGCTGGTTCG
GTGGCATCAAGCTCGGCGCCGGCGGCTTGGTCCGGGCGTACGGTGGCGCCGCCGCAGAAT
GCCTGCGCACCGCGCCGCGGCTGGCGCTGGTCGCCATGGCACGGCTGCAGCTGCAGGCCG
GCTTCGAAGACCTGGGCACCCTGCATGCGGCCCTGCCGGCATTCGGCGCGGAGAAGCGCG
ATGAACAGTTCGACGCGAACGGGGTGTGCCTGCGGGTCGAATTGCCGGCCGATCAGGTCG
ACGCATTGAAAATCCGCCTGCGCGACGCCACTCGTGACCGTATCCGCATAGAAGACGACC
ACCAGGATGACTGACAAGGACGGCGCCCCCGCCTCGCCCCCGCCGCTGCGCCGCCTTGGC
AGCCTGCGCACGCTATGGCCGTTCGTGCGCCGCCACAGTGGCCTGTTCACCGCTTGGCTG
ATGGCCCTGGCGGTGTCTTCGGCGGCCACGCTGAGCCTGCCGCCGGCGGTCAAGCAGATG
ATCGACCATGGCTTCAGCAGCGGCGGCCAGATCAACCGTGCCTTCGCCCTGCTGATGCTG
GTGGCCGTGGTGCTGGCCCTGGCCACCGCCGCGCGCTTCTACTTCGTGTCGCTGCTGGGC
GAAAAGGTCGTGGCTGACCTGCGCAGCCGCCTCTACGCACACCTCATCCAGCTCGGTGCC
GGCTTCCATGACCGCAGCCGCAGCGGTGAGCTGGTCTCGCGCCTGACCGCCGACAGTGAG
CTGCTGCGCAGCGTGGTCGGCTCGACCATGTCGGTGGCATTGCGCAGCAGCGTCACGGTG
GTCGGCAGCCTGGCGATGCTGTTCGTCACCAGCCCGCGGCTGGCGGCGTGGTCGCTGCTG
GGCATTCCGCTTGCGGTACTGCCGATCATCATCGGTGCGCGCAAGCTGCGCACCGTCGCG
CGCAGCAGCCAGGACCGCATCGCCGATGCCAACAGCCTGGCCAGCGAGACCCTGGGCGCC
GTAAGGACGGTACAGGCGCATGCACGCGAACCCTACGAGCGCGGCCGCTTCGACCATGCA
CTGGGCGATGCCATCAAGGCCGCCCGCCGCCGCATCGGTGCGCAGTCGCTGGTCACCGCC
AGCGCCATCCTGCTGGTGTTCGGCGCCATCGTCGGCGTGCTGTGGCTGGGCGCGCACGAT
GTCATCGACGGCCGCCTCAGCGCAGGCACCCTTGGCCAGTTCGTGCTGTACGCGCTGATC
GGTGGTGGCTCGGTCGGTGCGCTGGCCGAAGTCTGGAACGAACTGCAGCGCGCGGCCGGC
GGCATGGGCCGCATCGGCGAACTGCTGCAGGAAGACATCGAGATCCGCGCGCCGGCGCAG
CCGCACGTGCTGCCGCAGCCGCTGCGGGGCGAGATCCGGTTCGACGACGTGGTGTTCCAT
TACCCGCAGCGGCCGGACCAGGCGGCGCTGGACCATTTCAACCTGCACGTGCGCCCGGGC
GAGACCGTGGCCCTGGTTGGCCCGTCCGGCGCAGGCAAGAGCACGGTGCTGTCGATGCTG
CTGCGCTTCCACGATCCGGCCAGTGGCCGCATCTGCGTGGATGGCATCGACGTGCGCCAG
GTCGACCCGGCCGAACTGCGCGGACAGCTGGCGCTGGTTTCGCAGCAGCCGACGCTGTTT
GCCGCCAGCGCGCGCGACAACATCCGCTATGGCCGCCTGCAGGCCAGCGACAGCGAGGTG
GAAGATGCCGCACGCGCCGCCGAGGCGGACGGATTCCTGCGCGCGTTGCCGCAGGGCTAT
GACAGTGAGCTGGGCGAGCGCGGCGCCCGCCTGTCCGGTGGCCAGCAGCAGCGTGTGGCG
ATTGCCCGCGCACTGCTGAAGGATGCGCCGATCCTGCTGCTGGACGAAGCCACCAGCGCG
TTGGACGCGCAGAGCGAGCACAGCGTGCAGCAAGCGCTGGAACGCCTGATGACGGGCCGC
ACCACGCTGGTCATTGCCCACCGCCTGGCCACCGTGCTCAAGGCCGACCGCATCGTGGTG
ATGGACCAGGGCCGCATCGTCGCCGAGGGCACGCACGCGCAGCTGCTGGCCGAAGGCGGA
CTGTACGCTGAACTTGCACGCCTGCAGTTCATCGATTGATGACGTCCGCCTAACATCGGC
GCGGCCAAGCTGGCCGCGCAACAGCAGCATCCGCTGAAGGAGGTGCACGATGTCGTTCCG
TCAGTTCCCCGCCGTCGACAGCAACGGCGAAAGCCACATCATCATCGAGTTCAAGCCCGA
GGCGAATGGCAGCGGGCACCATTCCGAAGCCACGCCACGCTACGAACTGGATGATGGACG
GCCGCTGGTACGCGACGGCCGCGAGTTCACCACCAGTGGCGGTGAGCTGAGGCTGACGAT
CTGAGGTTCGCCGGGCATGGCCCGGCGCCACCGGATTTCGTACCGCTCCGCTCTGGTGGG
TGTCGACCTTGGTCGACACGCCTTTTGCCAAAGGCGGTCGAGCATGGCTCGACCCTACAA
AAAGCGTGATCAATTTTTGACCAAGCATCTTGACAGCCTTTGCTACCAAGGGCTGAGCGA
GGTTATCCACACCTTTGCTCAGAAATCATCCACACCGCCTGTGGATGAATGTGCTCAGCC
CAGCACCCGCCCGATGCCGCTGGCGTCCACTTCGGCGGCCGCACGGCTGATCGACCCCGG
ATCGCTGCCGGCCACGAACCCGATCCGGAAATGCACTTCGCCGCCAGGCGTGCGCGAGGA
ATGGATCGAGGCCAGGCTGATGCGGTGCTGCTCGAACACGTTCAGCAGCTCACGCAGTGA
GCCCGGCCGGTCTTCCGGCAGGTGCACCGACAACGCATTGCGCTCGGTCAGGTCAGCCAG
CAGATAGCCTACGCGTTCAAAGGTGTAGTTGCCCGCAGCCAGTGCCTGCTCGCCGAAGGC
ACTGCGGTTGGCCGACAGCAGCTGCTCACGGAATGCACTGCGTGCAGTGTCGTCGCCCTG
CCCGACCTGGGCCTGCAGGGCCTGCAGCTGGCCGACCAAGCGCTCCAGCATCGGCGCCAC
GTACGGGTTGCCGAACTGGATGTCCTCGTAGATCGCGGGGTTCAGCGACAGGATGCGCGA
GATGATCGCCGTATCCAGTTCGAACGATGCCGACCGGTACGGCATCATCGCGGCCAGGTC
GCCCAGCTGCGGCTGGTATTGGCGCAGCACGCCGGCCTGGGCCAGGTGGGTGGCATGCAC
CATCGCCTGTACCAGCGCCATCATCTGGTCGTGATGCTGTGGCGTGGCCCGCACGCACTC
AGCCTGCAACGCCGTGCACAGCGAATCGACCCATGGCTGCCAGTGCCGCAGCCGCGCTTC
GCAGACCACCATCACCCGACCCTTCAGTGTCGGCGCTTTCGGTGGCGCGGTCATCGGGTG
CAGCCCGACCACCTCGGCCTGCGAGGCCAGCATCGCCTGCACCGGTGCCTCCTTCACCGA
GGTCACGTCCAGCCACAGCCGGTCCTGCTCGCGGCCGGCCGACTGCCGCACGTACTCGGC
GATCAACGCGGGCGTATGCCGGATCGGCGCTGAGAACACCAGCACATCGGCCTGCGCGAG
CAGCTGTTCCGGCGTATGCGAGCCCGGATCAGCCGGATCATGGCCGATGACCCGCAGCTG
CATGTGCTGCTGGAAGAAGCGGGTCAGCCAGCGCCCGTAGGCGCCTGCACTTCCGACGAT
GCCGACCGTGCGCGGCGTGCGTTCGAGCAGGCCGCTCATGCCACGCGTTCGGCGCGGAAG
CGCGTCCCCTCGGCCAGCGCGGCAGGCGCTGCAGCGATCACGTCGAATTCTTCGAAGCCG
TTGTCCAGGGTCGCCTCCAGGGCCGCGTGGGTGCCGGCAATCGCACGCGAGATCGCCTGC
TGCATCGATTCGTCGCGCAGCAGGAACGACACCACCAGCGACATCAGCACATCACCCGTA
CCAGCCACGTCCACCGGCAGCAGGGGCGAGGTCCAGCGCCAGGTCTCCTCGCGGCCGACA
GCCAGGGTCACCAGTTCACCCGGGGTGCCGCCCACGCTGTGCGCGATCACCCAGTGCGGG
CCACGATCCAGCAGCGTGCGTGCGGCGGCGATGGCATCGGCCTCGGCGAGCGCCGGCATG
CCGGTGAGGCGATTGAGTTCAAAGGCGTTCGGGGTCACCAGCCAGGCATGCGGCAGCAGG
CGCTCGGCGAAGATCGCTTCCAGGCCCGGTTCCACGTAGGGGCCGGTATGGGTATCACCA
ATCACCGGATCCAGGCAGTAACGCAGCTGCGGGCAGGCCGGCAGGATGTCATCCAGCCAG
TCGGCGAAGGCCGCACCGTTGGCGGTACTGCCGAAGTAGCCGGACACCAGCATCTTCGCC
CGCTGCGGCAGGCCGCGCTCGTGGGTGCCCAGCAGCAGGTCGGCGAACCAGTCGGCGGGC
AGCACGCGACCGCGCGTGGTGTCGTAGAACGGCGCGTTGCTGAGCAACACGGTCGGAATT
TCTGCTACGCGCACGCCGAGAGCGCGCATCGGCGGCACGGCGGCGCTGTTGCCGGCGTGG
CCGTAGACAAGTTGCGACTGGACCGAGATGACATCGATCGGCGACGGGCCGTCGGGCCGC
TGGCGGCGGCCGTGGACCAGGTGGTTATCAAGGGATTCGCTCATGGCCGCATTCTACGCC
CGGTGGGGGGTTCGGCAGGGCTTGCAGCCCTGCGCCTGCAGAATCAACGTCAACATCAAA
AGCCAGAGCGGGCTATCCGTGGGATGGCGGGGCGGTGTGGGCGTGCGGGGACGCCGCAAG
TACGTCCTTGTAGGCTTGGCAGCGGCATCCATGCCGCTGACACCCCGCACGCCGACGCCG
CCCCGCCTTCGACAGGTTCACGCGGCTGTTGGTAACTGCGGCTGTTGTTGCGCGCTGTTG
GCAGGTGTCGACCTTGGTCGACACATCTGTCAGATATCGAATGAGTCATCCACGCATAGC
GTGGATCTACCGTGTCGACCGAGGTCGACACCTACCAGAGCAGTAAGCCGTTCCGGCAGA
TCACGGAAAACTGTCGAAGGCGGGGTGGGTCCGGTTGCAGGGGTGTCCGCGGCATGGATG
CCGCGGCCAAGCCCCCAGGGATGGGTTAACGGCGTCCCCTGCAACCGGACCCACCCCGCC
AATCCACGGATAGCGCGCTTCGGCTGTTGCCGTTGCCTCTGCGGGTGCAGGGCTGCAAGC
CCTGCAAGCCAAAACCCCTCAGTGAGCAGCAGGCCGCGACGGCGGCAGCCACGCCGCCAC
GATGCCAAGCAGCGGCAGGAACGCAGTCAACTGGTAGACGTACTCGATGCTGGTCTTGTC
CGCCAGCAGGCCGAGCACGGCAGCACCCAGTCCACCCATACCGAACGCAAAGCCGAAGAA
CAGGCCGGACACCATGCCGATGCGGTGCGGCATCATCTCCTGGGCATAGACCACGATGGC
CGAGAACGCCGAGGACAGCACGAAACCGATCAGCACCGCCAGCACCGTGGTCCAGAACAG
ATCGGCATGCGGCAGCATCAGTGCGAACGGTGCAACGCCCAGGATCGAGGTCCAGATGAT
CGGCTTGCGGCCGATGCGATCGCCCAGCGGGCCACCGAGGAAGCCGCCGGCGGCGGACGC
CACCAGGAATGCGAACAGATGCAGCTGCGCCTGTGCCACCGGAATGCCGAAATGGTGGAT
CAGGTAGAAGGTGAAGTAGCTGCCGATGCTGGCCATGTAGAAGTATTTGCTGAAGATCAG
CACCAGCAGGATCGCCAGCACCTTGGCCACGGTGCGCGGCGGATGGCGCGGCGCCATCGA
GGCGGTGCTGGCCGGGCGCGGGGTGCCCAGGTGCAGCGCGTACCAGCGGCCGACATAGGT
CAGCAGTGCAATGCCGATCAGCGCGGCGCCGGCAAACCAGGACGCGGCATGCTGGCCATG
CGGCACGATCACGGCTGCAGCAATCAGTGGGCCGAGCGCGGTACCGAAATTGCCACCCAC
CTGGAACACCGACTGCGCGAAGCCATGGCGGCCACCCGAGGCCAGCCGCGCAATGCGCGA
TGCTTCCGGATGAAAAATGGCCGAACCAATGCCGACCATCGCCGCAGCCATCAGCACCAC
CGCATAGTTCGGCGCGAAGCCGAGCAGCAGCATGCCGCACAGGGTCGAGGCCATGCCGAT
CGGCAGCGAGTACGGCGCCGGGCGACGGTCGGTGGCGGCGCCAACCAGTGGCTGGAAGAT
CGAAGCGGTCAGCTGGTAGGTCAGCGTGATCAGGCCGATCTGGGTGAAGCTCAGGTTGAA
GCCGCCCTTGATCACTGGATAGATGGCCAGGATCAGCGACTGCATCATGTCGTTGACGAC
ATGCGAGGTGGAAATAGCTGCCAGCACACCGGGAGCCACCGGACGTGAGGTCGTTGCGGG
AGAAGCCAAGGCGGACATGGACGCAGTCAGGTTGGGGGCGAGTCACGCATGCTACGGTTG
CCCTCCCCTCCCTTCTGCCGCGTTCGGGTCATGGCCTATCGCAAAAAGGACATTGCCGGC
GATGTCGACCCGGCTGCGCCGTGGCGTGATGTGCCACTGCATCGTCCGGTCACCTACCGG
GTTACCCAGTACCCGGCAGGCACCCATATCGCAGGCCACAAGCACCAGCGCCACCAGCTG
GTCTATGCCATCTCGGGGCTGATGGTGGTGCGCTCGGAAGTCGGTCGCTGGGTCGTGCCC
TCCACCCGTGCGATCTGGATGCCGGCGGGCATGGTGCACGCGGTGGACTGCATTGCCGCC
GTGCACATGCGCAGCCTGTACATCGATCCGTCGTTCGCCCCGCAGTTGCCGGCCGAACCG
TTCGCGGTACAGGTGGCACCGCTGCTGCGCGAACTGCTGCAGGCAGCCACCCTGATCAAG
GGCGAGCACATCGAAGACAGCCGCGATGGCCGCGTGGTGCGCCTGCTGCTGGACGAACTG
CATCGCATGGACGTACTGCCGCTGCACCTGCCCTCGCCCACCGACCCGCGCCTGCAGCGG
ATCTGCCAGCACATCCAGAAGCACCCCGGCGACGACGCCACGCTGCAGGACTGGGCACAG
GCGCTGCAGGTGGACGTGAAAACCATCCAGCGCCACTTCGCCCACGAGCTGGGCATGACC
TTCGGCCAGTGGCGACAGCAGGCGCGACTGCTGGCCGCATTGGAGCGGCTGGCGGTCGGC
GACAAGGTCATCGATGTCGCGCTGGCGATGGGCTACGACAGCCCCAGCGCGTTCACCAGC
ATGTTCAAGCGCCAGCTGGGGCAGACGCCGGCGGCGTTTTTCCGCTGATCGCAAACGAAA
ACGCCGGGCATGGCCCGGCGCTGCCGCTCAACGCTTCGGTTGAAAAACTCAGGACGTCAT
CCGGTCCCAGAAGCCCTTCACGCCATCCATGAAGGTGGCCGACTTCGGCGAATGCTTGCG
TGCTTCCTCGCCGACGAAGGTGGCTTCGAACTGTTCCAGCAGCTTGCGCTGCTCAGGGGT
GAGGTTGACCGGAGTCTCCACCACCACGCGGCAGTACAGGTCGCCCTCGCTGCGGCTGCG
CACCGAACGCACGCCCTTGCCGCGCAGGCGGAACAGCTTGCCGGTCTGGGTCTCGGCCGG
AATGCGGATCTCCGCTTCGCCGCCGAGGGTGGCCACGCGCACGGTGTCACCCAGTGCCGC
CTGCGAGATGCGGATCGGCACTTCGCAGTGCAGGTCGTCGCCATCGCGCTGGAAGATCGC
ATGCTCGCGCACGCGCACTTCCACGTACAGGTCGCCCGGTGGCGTACCGGCCGGACCGGC
TTCGCCCTCGCCCTGCAGGCGGATGCGGTCGCCGGTATCGACGCCGGCCGGCACCTTCAC
CGACAGCACCTTGTCTTCCTCGACACGGCCGTTGCCGTGGCAGGTCTTGCAGGGCTTGGC
GATGATCTGGCCACGGCCGCCGCAGTTGTGGCAGGCCTGCTGCATGGCGAAGATGCCGCG
CTGGATGCGCACCTGGCCGCGGCCATGGCACACATTGCAGGTTTCGACCTTGCCGTCTTC
CGAGCCACTGCCATCGCAGTCGCCGCACTCGGCCAGGGTCGGAATCTCGATGCGGCGCTC
GACGCCGCGCACGGCTTCTTCCAGGTCCAGCTCCATCACGTAGCCGATATCGGCGCCGCG
ACGCGCCTGGCGCGGACCACCGCCACCGCCGCCAAAGATGTTGCCGAAGATATCGCCGAA
GATATCGTTCATGTCCGGGCCGCCCGGCCCGCCGCCGCCCATGCCGTGCTCGAACGCCGC
GTGGCCATGGCTGTCGTACATGCGGCGCTTGTTGCCGTCGGACAGCACTTCGTAGGCTTC
CTTGCACTCCTTGAAGGAGGCTTCGGCCGCCACATCACCCGGGTTGCGGTCCGGGTGGAA
CTTCATCGCGCAGCGACGGTACGCCTTCTTCAGCTCGTCGTCGGTGGCGGTGCGGGCAAC
GCCCAGCACTTCGTAATAATCGCGCTTGCTCATATCGTGGATCTGGTTCCGGAAAGTCGG
GATTCGTCAAAGCGGAAGAGCGGAACCAGGTCCGCTCTTGCGTCGGGCGCCCCGACACGC
CGGTGGGCGGTCAGGACCCTGATGCGACAACGGGACGCTGGTGGCCAGCGTCCCGTGTCG
GTCCGGATCAGGACTTCTTGTCGTCCTTGACTTCGGTGAACTCGGCGTCGACCACGTCGT
CCTGCGCCTTGCCGGCATTGCCGGCGTCGGCACCCGGGGCACCGCCCTGGTCGGCCGAAG
CAGCGGCGAACAGCGACTGGCCAGCTTCTTCCAGTGCCTTCGACTTGGCTTCGATCTGTG
CCTTGTCGTCACCCTTCATCGCGGTTTCCAGGTCGGCCAGGGCCGCCTCGACCTTGCCGA
TGACATCGCCGCCGACCTTGCTGCCGTGCTCGGTGATGGCGCTGCGGGTACCGTGGATCA
GGGCGTCGGCCTGGTTGCGGGCCTGCACCAGTTCCTGGAACTTCTTGTCTTCTTCGCGGT
TGGCTTCCGCGTCGGCGACCATGCGCGCGATCTCTTCCTCGGACAGGCCCGAACCGGCCT
TGATCTCGACCTTCTGTTCCTTGTTGGTCTTCTTGTCCTTGGCCGACACGTGCAGGATGC
CGTTGGCGTCGATGTCGAAGGACACTTCCACCTGCGGCAGGCCACGCGGGGCCGGCTCGA
TGCCGGACAGGTCGAACTTGGCCAGCGACTTGTTGAAGCGGGCCTGTTCGCGCTCACCCT
GCAGCACGTGCACGGTCACGGCCGACTGGTTGTCCTCGGCGGTGGAGAACACCTGCGAGG
CCTTGGTCGGGATGGTGGTGTTCTTCTCGATGATCTTGGTGAACACGCCGCCCATGGTCT
CGATGCCCAGCGACAGCGGGGTCACGTCCAGCAGCAGCACGTCCTTGACGTCGCCGCCCA
GCACGCCGCCTTGGATCGCAGCACCCAGTGCCACGGCTTCGTCCGGGTTGACGTCCTTGC
GCGGTTCCTTGCCGAAGAACTCGGTCACCGCCTGCTGCACCTTCGGCATGCGGGTCTGAC
CGCCGACCAGGATCACTTCGCTGATGTCGCTCGAACGCAGGCCGGCATCGTTCAGGGCGA
CGCGGCACGGCTCGATCGACTTCTTGATCAGGTCGTCCACCAGGGCTTCCAGCTTGGCGC
GGGTCAGCTTGATGTTCAGGTGCTTCGGACCCGACGCGTCAGCGGTGACGTACGGCAGGT
TCACTTCGGTCTGCTGGGCGCTGGACAGCTCGATCTTGGCGCGCTCGGCAGCATCCTTCA
GGCGCTGCAGGGCCAGCGGATCCTTGCGCAGGTCGATGCCCTGGTCCTTGTTGAACTCTT
CAACCAGGTACTCGATGACGCGGTTGTCGAAGTCTTCGCCACCCAGGAAGGTGTCGCCGT
TGGTGGCCAGCACTTCGAACTGCTTTTCACCGTCGACGTTGGCGATCTCGATCACCGAGA
CGTCGAAGGTGCCGCCGCCCAGGTCGTACACCACGATCTTGCGATCCTTGTTGTCGCCCT
TGTCCAGGCCATAGGCCAGCGCGGCCGCGGTCGGCTCGTTGATGATGCGCTTGACGTCCA
GGCCGGCGATGCGGCCGGCGTCCTTGGTTGCCTGGCGCTGGCTGTCGTTGAAGTAGGCCG
GCACGGTGATGACCGCTTCGGTGACCTTCTCACCGAGGAAGTCCTCGGCGGTCTTCTTCA
TCTTTTCCAGCACCTTGGCCGAGATTTCCTGCGGAGCCATCTTCTTGCCGTCGCTGGTGG
CCACCCAGGCGTCGCCATTGTCATGGGCCAGGATGCTGTACGGGACGTGCGCGATGTCCT
TCTGCACTTCGGCGTCGGTGAACTTGCGGCCGATCAGGCGCTTCACCGCGTAGAAGGTGT
TCTTCGGGTTGGTCACGGCCTGGCGCTTGGCCGAGGCACCGACCAGGACTTCGCCGTCCT
TGGTGTAGGCGACGATCGACGGGGTGGTGCGATCGCCTTCCGAATTCTCGATGACGCGGG
CCTTGCCGCCGTCCATGATCGCCACGCACGAGTTGGTGGTGCCGAGGTCGATACCAATGA
TCTTGCCCATGGGGGAGACTCCTGAGGATGCTTGTTGGTGTCAGTCCGGCCGTTCGGCCG
GTGGATGAATACGATGTGGGGGAGGCTCGTGGAACATTCAAGCCATCTCCCGAACGCTGT
GTTCAGCGCCTGGAAAACCTTGCCAGGCATGGCCTGGCACAACCGGGACCGGGCAAAGCC
CGGCCTGGTCCATCAATCGGCGGCCACCACCACCAGCGCCGGCCGCAGCAGGCGCTCGTT
GAGCAGGTAGCCCTTCTGGAACACGGTCACCACGCTGCCCGGGGCGGCGCCCGGCGTCGG
CACCTGGCTGATGGCCTGGTGGTGTTCCGGGTTGAACGGCTGGCCGATCGGATCCAGCAG
GACCAGTCCGTTGTCGGCGGCCACCTTCAGCAGCTGCTTGTAGGTCAGCTCCAGGCCTTC
GCGCAGCGGGTGCGGGTCGTCGCCGGCGGCCTTCAGGCCGGCATCCAGGCTGTCGAACAC
GGGGAGCAGATCGCCCAGCAGCTTCTCGTTGGCGAACTTGCGGGCCTGTTCGATGTCACG
GGCAACGCGCTTGCGCTGGTTCTCCAGGTCGGCGCGCTCACGCAGGGCATCGGCCTTGAC
CTGTTCGATTTCGGCGCGCAGGCGCTCGACTTCGTCGTTGACGCCGGCGGTGGCGGCCGC
ATCGGCGGCACTCTGCTGGGATTCGATATCTGGCTGTTCGTGGTTCATGTCTGGGTCCCT
GGCGGTCAATCTCCGCCTCCACCCACCCTAGTGTGGGCGGGATGCTGCGTTTCAAGCGTC
GGATGTTCCCGGCGGGCGGCCGGCTGGCGAAAACGCCGCGCCCAGTACATCGGCGGTAGC
CTGGACCAGCGGGATCACGCGGTCGTAGGCCATCCGCTTGGGGCCGATCACCCCCAGCAC
GCCCAGCACTTGGCCATTGGCCGTGTAAGGGGCAGTGACCAGCGAGACGCCCTGCAGCGG
CATCATCCCGGTCTCCTCGCCGATGAAGATGCGCACGCCGGGCGCCTGGATGGTCCGCTC
CAGCAGCTGCAGGATCTCCCGCTTGCTGGAGAACAGCTCGAACAGCTCGCGCAGGCGCTC
CAGGTCGGACAGGTCCTGCACCCCCATCAGGCGGGTCTGGCCGGCCACCAGCATGTCGTC
GGCAGCCGGCTGCAGGGCCTGTTCGGCCAGCTCGATGCTGTGCGCCAGCAGCTGTTCCAG
CTCGGAGCGGGCATCGCGCAGTTCCAGCAGCAGTCGGGTGCGGATCTCGGCCATCGGCAG
GCCGGCGAAATGGGCATTGAGATAGTTCGCGACCTGCTCCAGCTGACCCGGCGCAAACTC
CTGCCGGGTCTCGATGACGCGGTTCTGCACCTCGTTGTCGGCAAACACCAGGATCGCCAG
CACCCGGCGCCCGTCCAGCGCCACGAAGTCGATCTGGCGGAAGGCGAACTGCTCGCGTCG
CGGCGCGCTGACCACGCCGACGAAGTGGCTCATCGCCGACAACAGCTCCGAGGCGCTGCC
GAGCAGGGCCTGGGTGCTGCCGCCGCCAGCCAGTTCCTGGCGCAACCGGGCCAGCTCGCC
TTCGCCCGGCGGCTGCATCTGCAGCAGGCTGTCGACGAAGACCCGGTAGCCATGTGCCGT
CGGGACGCGCCCGGCGGAGGTGTGCGGCGAGGCCAGCAGCCCCAGGTCTTCCAGGTCACC
CAGGATGTTGCGTATGGTCGCCGGACTGACCTCCAGCCCGGCCACGCGCGCCAGCGTCTG
CGAGCCGACCGGCTCACCGTCCTGGATGTAACGCGCGATCAGCGTGCGCAGCAGATGGCG
CGCACGCGGGGCAAGCTGGTCGGGAGAACCGTGCATGGAATCAACCTGTGAGACACGGAC
ACTAGATAATGGCGGCGCATCACCTTGGCAAGTCATTGGACCTCCCTCGCCCGCGTGCTA
GCGTTGCGCGGCTGCTGATACCCCCTTACCCATGCTCAGACATCTTTCGATCAAGGATTT
CGCCGTCGTCCGCGCCACCGAACTGGAGTTCGGGCCAGGCATGACCGTGGTTTCAGGCGA
GACCGGCGCCGGCAAGTCGCTGATGGTCGACGCGCTGGGCTTCCTGTCCGGCCTGCGCGC
CGACAGCGGCGTGGTCCGCCACGGCGCCGCGCGCGCCGAGCTTTCGGCCGAGTTTGCGCT
GGAGCAGCTGCAGGCTGCACGCCAGTGGCTGGCCGACAACGAGCTGGACGACGAGGAGCA
GTGCCAGCTGCGCCGGGTCATCCGCGCCGATGGCGGTTCGCGGGCCTGGATCAACGGCCG
CCCGGTGACCCTGGCGCAACTGGGCGACCTGGCCTCGCTGCTGGTGGAGATCCACGGACA
GCACGAACAGCAGGCCCTGCTGACGCGCCCGTCGCAGCTGGCCCTGCTCGACGCCTATGC
GCGCAACGAGAACGAACGCCGCCAGGTGCGACGCGCCGCCGCGGCCTGGCAGGCATTGGT
CGATGAATCGCTGGCGCTGTCGCAACAGGGCGACGTCAGTGACCGGATCGGCTTCCTGGA
GCACCAGCTGCGCGAGCTGGACCGTGAAGACCTGGAGCCGGAGTCGATTGCCGCACTCGG
CGCCAGCCACCGCCGCCAGGCCCATGCCAGCGCCCTGCTGAGCGCCTGCCAGGCCGCCAG
CAACCAGCTCAACGGCGACGACGGCAGCTCCGCGCTGGACCTGCTGCAGCAGGTGCGCCA
TGAGCTGTCGCGCCTGATCGAGCACGACCCGCGCCTGGGCGAGGTGGATGGCCTGATCGA
GAACGCTTCGATCCAGCTGCACGAAGCCCTGTCGCTGCTGGATCGGGTGCATGACGACCT
CGACGCCGACCCGGAACAGTTCGAGGAGAACGAGCGCCGCCTCGGCCGTCTGCACGACCT
GGCCCGCAAGCACCGCGTGCCGATGGACGAGCTGGGTGCACAGCGCGAGCGCATGCACGC
CGAAGTGGAACAGCTGCGCGGCGCCGACGAACGCCTGCAGCGCCTGGCCGGCGAGATCGA
GAAGGCCGCCGCCGCCTGGCGCGCACAGGCCGAAGTGCTGACCGCCAGCCGTCGCAGCGC
TGCTGCCGAACTGTCGGCCACCACCACCGGCATCATCGCCGAGCTGGGCATGGGCGGCGG
CCAGTTCCTGATCGAGCTGGAACCGCAGGACGCCGGCAAGCCCGACCCGCAGGGTGCCGA
GCGCGTGGAATTCCTGGTCGCAGCCAATGCCGGCCAGCCGCCGCGCGCCCTGCGCAAGGT
GGCCTCCGGCGGCGAACTGTCACGCATCTCGCTGGCCATCGAAGTGGCCGCGCTGGACCT
GGATGCCGTACCGACCATGGTGTTCGACGAAGTCGACTCCGGCATCGGCGGCGCGGTAGC
CGACATCGTCGGCCAGAAGCTGCGCGCGCTCGGCGAGAAGCGCCAGGTGCTGTGCGTGAC
CCACCTGCCGCAGGTTGCCTCCAAGGGCCATGCCCATTACCGGGTCAGCAAGGCCCCGGT
GGAAGGCATGACCCAGAGCGCCGTGGAAAAGCTGGACAGCAAGGCGCGCGAGGAAGAGCT
GGCGCGCATGCTCGGCGGCGTGGAAGTGAGCAAGGAAGCGCGCGCCGCCGCGCGCAAGCT
GCTGCAGGTGTAACGCCGCCCGAGCCGGGCATAGGCCCGGCTTCCGCACGGTAGTGCCGG
CCGCTGGCCGGCAACCGATGCGAGGGGTCGAAGATCGTGAGGTTGCCGGCCAGCGGCCGG
CACTACCCCCGTGGCTGCGTCAGGTCGACGTTCTCCACCAGGAAATCAAGAAACGCGCGC
ACCCGCAGCGGCAGGTAGCCGCCCTGCCCCAGGAACACCGCGTGCACCTCTTCCAGGTCA
CCGGGGTTGGCCTCTTCCAGCACCGGCAGCAGGCGCCCGGCGGCAATATCCTGCTGCACC
TGGAATGCTGCCAGCCGCGCCATGCCCAACCCACCCAGCACCAGCTGGCGCAGCGCATCG
CCGTTGCTGGCGCGGGCGTTGCCACTGGGCAGCAGCATGCGTTCGCGCCCGTCCTGCAGC
AGCGGCCAGCCCTGCATCGCGCGCGCATGGCCGATATCCAGCCGGTTGTGCGACTGCAGC
TCCTCGGCAGTGCGTGGCAGCCCGTGCCGCTGCGCGTAGGCCGGTGCAGCCACGATCATC
ATCCGCGTCGCGCCCAGCCGCCGCGCCACCAGGCTCGAGCTCTTCAGCGGACCGGCCCGC
ACCGCCACGTCGGTGCGCTGCTCCAGCAGGTCGATCACCTCGTCGTTGAGGGTCAGGTCC
ACGCCTACCTGCGGATTGCGCTGCAGGAACGCCGGCAGCAACGGCAACAGGAAATGCTGG
CCGAACGGCACGTTGGAATTGACCCGCAGGCGTCCACGCGGCTCGGCGTGAGCACTGGCA
CAGCGCTCGGCCTCGTCCAGGTCGGCCAGCACGCGCAGGCCGCGCTCGTAGAACGCGCAG
CCCTCGGGAGTCAGCTGCAGCTGGCGGGTGGAACGCTGCAGCAGGCGCGTCCCCAGCCGT
TGTTCCAGCCTCGCCACCAGCTTGCTGACCGCCGACGGGGTCATCTCCAACGTTCGGGCG
GCTGCGGAAAAGCCCCCGGTCTCGATCACCCGCACGAACACTTCCAGTTCGCCGGATCGG
TTGATGTCGGAGCGCGCCATGGCAATGAATCCAGTTCACAGATGATTGTCCATGCGCAGT
CTAGTTCACAGATGAGTACGGAATCACCATGGCCTTCCCTCCACCCGGGATTGCCCAATG
AATCGTTTCAGCCAGCTCGTCACAACCGCATTGATCGGCCTGTCCAGTGCCGCCAGCGCC
GCCCCTGCGCCGCACTGGGTCGCCAGCTGGCAGGCCAGCCCGCAACCGGTCTGGGGCCCG
GAATTCCTGTTTCCGACCCTGGTCCCAGCCGCACTGCAGGACCAGACCTTCCGCCAGACG
GCACGTATCAGCCTGGGCGGGTCTCGGCTGCGGGTGCGGCTGAGCAATGCCTACGGCACT
CAACCACTGCGGATCGGGGCGGCGAGCGTGGCCGCCCGGGCGGGGGACACCCCGCAGCCG
CTCAGTTTCGAAGGCCAGCCCGGAGTGCTGATCGGCCCCGGGCAGGAACGGCTGAGCGAT
CCGCTGCCACTGGCCACGGCTGACCGGCAGGCGCTGCAGGTCAGCGTCTTCGTGCCGGGA
CCGATGCCGGTACAGACGTTCCATTGGGAGGGCAGGCAGACCAGTTGGATTGCGCCTGGC
GACCAGAGCCAGGCCCAGACACTGAGCGGGGCCAGCAGCACCACGGCCCGCCTGTTCCTG
GCCGGCATCGAGGTCGAGGCGCCGACCAGCGCACGCAGCGTGGTGGTGATCGGCGATTCG
ATCACCGACGGCGCCACCGCCAGCCTCGACCAGGACCAGCGCTGGACCGACCATCTGGCC
GCGCGTTTGGCACCGCGGGGCATCGCCGTGGTCAATGCCGGCATCTCCGGTGGCCGCCTC
TTGCACGACGGCATGGGGGAATCCGCGCTCGCCCGCTTCCAACGCGATGCACTGGATCAG
CCTGGCGTGTCCAGCGTGATCGTGCTGGTTGGCATCAATGACATCAGCTGGCCCGGCACC
GCCTTCGCGCGCAAGCAGGCGCGGCCCACGCTTGCCGAGCTGCAGGCGGGCTACCGCGCC
CTGGCCGAACAGGCCCATCGGCGGGGTCTACGCATCCTCGGCGCCACCCTGATGCCGTTC
GCCGGCGCCCTGCCCGGCACGCCGCTGGACGACTACCACCACCCGGACAAGGACGCCCTG
CGCAGCCAGCTCAATGCCTGGCTGCGCACCGACGGGCCGTTCGACGCGGTGATCGACCTG
GACGCGGCCCTGCGCGATCCGGCCGATCCGTCACGGATGGCCGCCGCCTACGATTCCGGC
GACCACCTGCATCCGGGTGATGCGGGGAACCGGGCGATGGCCGAGGCGGTGGATCTGGAC
GTGCTGCTTGGAGGTCAGGGGTCGGCCGGGGTCGGATCCCTTTGCGCCAGCAAAGGGCTC
TGACCCCAGCACGCGACCCGGCAACGAAAAACCCCGGGCAGGCCCGGGGTTTCGTCGCAT
CTGGCTGGCTGGATCGGCTTACTTGCGCTTCTTGCGCACGTACAGCACCAGCGAGTGCTC
TTCCAGTTCGTAGCCGTGGTCGGCTGCGATCTTGCGCTGCAGCTCCTCGATCTCATGGCT
CTCGAACTCGATGATCTTGCCGCTGTCCACGTCGACCATGTGGTCGTGGTGGCCGCCACG
GTCAAGCTCGTAGACCGCCTGGCCGCCCTCGAAATTGTGCTTGAGCACAAGGCCGGCGGC
CTCGAACTGGGTCAGCACCCTGTACACCGTCGCCAGGCCGATCTCGTCGCCATGCTCCAG
CAGCTGGCGGTAGATGTCTTCGGCGGTCATGTGGTGCTGGGCATTGCGCTGCTCGAGCAG
CGCCAGGATCCGCATCCGCGGATGGGTCACCTTCAGGCCGACTTTACGCAGGTCGTGGGT
TTCCATAGGTCTCCGTTCATTGGCGATTTAGCGCCAGCTGCCTCGGATTGGGTCGCGGTG
GCACGCCGGGAGTGTATCATCGGTTTGATTTCCCCAACCGCCAGTCCCGATGCGCAATCT
CCTGTTGGTCGCCGCCGTCGCCCTGTCCACCACCGGGTGCGGCATCATCTACAAGCAACC
CATCTATCAGGGCAACCTGATCCGGGAAGATGCCGTGGCCAAGCTGCAGGTCGGGCAGAG
CAAGCAGCAGGTCACCGCGCTGCTGGGCACCCCGTCCATTCCCGATCCGTTCCACGCCCA
GCGCTGGGACTACACCTCCAGCCAGCGGGTGAACCGCCTGGGACGTACTGAAGTGAAGAA
CTTCGTGGTGTTCTTCGAGAATGACACCGTGACCCGTTGGGAAGGCGATTACTTCCCGGG
TAACGACAAGGCCCTGGCCCAGCAGACCGTGCGCCAGTTCGGCCGCAACCTGCCGAAGGA
CAAGAAGAAGAAGGGCCGCTGAGGCCCCCTGCCCGTCCCCACGGACGGGTTGCGGGCATC
AACCGCCGAGCGCGCGTCGCCGGCGGTTGTCCTTGGGGTCGGCCAGCAACGGGCGTAGCA
GCTCAATGCGGTCACCCTCCAGCAACACCTGCTGCGGGCGCGCCAGTACGCCATGCACGG
CCACGGCCGGGCATCGGTCACTGCCTTCCAGCGCGGCGGCGGCAATGGCATCGGCCACGG
TCGCGCCCTCGTCCAGCTGCAGCCGGCGCGACAGCACCTGCTGCGGCCAGGCCAGCACCA
CCTCGACCTCGATCATCGCTCAGGCCTCGTCGGCGACGCGGACGAAATCATTGACCATCC
GATCGGCCAGACCCTGGAAGCCGATCGCCAGGGCCGGCCCCAGCAGGCGCGAGCTGGGCT
CGAATTCCAGGGTCAGGGTGACCTTGCAGGCGTCCTCGGCCAGCGCATGGAATTCCCAGC
GGCCGTGCAACTGCTTGAACGGGCCATCGCGCAGCTGCATGTCGATGCTGTGCGGGCGCT
GCAGGGTGTTTTCGGTCTGGAACCAGGTGCTGAACGAACCCAGGCCCAGGTCCAGGCGCG
CCACCAGCCGGTCCTCGCCCTGCTCCAGGATCTGGGCAGCCGAGCACCAGCGGAAGCGGC
GCGGATAGGCCTGGACATCGTTGACCAGGTCGAACATGCGCGCGGACGAATGTTCGACCA
GGGCGCTGCGGCGGATAGTAGGCATGAATACAGGACGTTTCGGCAATCGACCGGGCGGGC
CCGAATCGGAGACAATACGGAAATGAGCAAGAACAGCGGCAAGGATAAAGCAAAGAGCGC
GACGGCCAACAAGACCATCGCGTTGAACAAGCGTGCCCGCCACGAGTACCACATCGAAGA
ACGCTTCGAGGCCGGCCTGGCACTGCAGGGCTGGGAGGTGAAGTCGATCCGCGCTGGCCG
CGGCAACATCATCGATGCCTACGCCTACGTGAAGCACGGCGAGATCTTCCTGATCGGCGC
CCAGATCACCCCGTTGATCCAGGCCTCCACCCACGTGGTGGCCAACGACCGGCGCGAGCG
CAAGCTGCTGCTGCACCGGAGCGAGATCGACAAGCTGGTCGGCAAGGTCGAGCGCGATGG
CTACACCATCGTGCCCACCGCGATGTACTGGAGCAAGAACAAGATCAAGCTCGAAGTCGC
GCTGGCCAAGGGCAAGCAGACCCACGACAAGCGCGATGCCGCCAAGGACCGCGACTGGGC
GATCGAGAAGCAGCGCGTGATGCGTCGCGGCAACCGCGACGCGTAAGGCCGCTGCGCATC
ACCCTGTAAAGCCGAGCCATGCTCGGCTGTCTTGGTCTTCTGTAGAGCCGAGCCATGCTC
GGCTTCGGTAAGAAAAGCAGTCGAGCATGGCTCGACGCTACAAAAGGCGGGTCACCCCGC
CAGCATGCCCTGCCCGCGCATGCGCGGCGCCAGCGCCGCGTGCATCACCGCCAGGTGCAT
CACCACCGCCAGTTCCGGCGCGTAGCGGTCATCGCCTTCCCGCCACTGCTGGGCCAGCTG
CGCGGCATCATCGGGCAGCAACGACAGCAACTGGGCATCATCCAGCGCATCGGCGGCGCC
CTGCAGCTGGCGCGCCAACTGCCGCGACTGCCACACGTGCACGCCAATACTGAGACTGGC
CAGCGACATCAGGACCACGGCCAGCCCGTGCTCGAACCACTGCGACAGCACTTCCGGCCC
CCACAGCAGGGCCGCCAGTACGGCCAGGCCCGGTAGGCGCCAGCCGAGCCAATGGATGCG
ACCGCGCTGCGACCAGTGCACCACCACCGCGCTGGCGACCAGTGCCGCCGCGGCCGTGGC
CGGCAACTCCGTCACCCAGGTGGCCGCCAGCAGCACCGCCAGCACGGCCCAGACCCAGCC
GGGCGGCAACGCGCGCCGCTGATAGTCGGCACCGACCGGCCCGATCAGCTGTCGCAGGCT
GCGTTGTTGGCTTGCATCGGTCACCCACAGTCTCCGTGTCTGTCCTGGCTCGGATGGTCG
TCGCCAGTGTGTCGCAAATTCGTGCCAATGACGTTACCAATCCGCTATGACGGCGGCTCT
ACAACGTGTTGTGGATTGCAAAGGTGACTGTTCAGCTGTTTTGCCGTAGCATTGCAACCG
TTGGGCAGGCCCTGACCGTGGCAACGCGGGATAGGCCCTGTACCTTGCAGCACTGTAGAA
GCCGGGGGTGCATTGGTTTCGACGGGGGTTGTGAAGTCGCCTGGCGCATGCCGAGGGGGT
AGCTTTCCTCGTAAATCCAGCTGCAAAACTCTAGTTGCCAACGACGACAACTACGCTCTG
GCCGCTTAAGGCCTAAGCCTCGAAACCGCTTGTGTCCATGCTCGCGGTGTAGAGTCACTA
TCATGGAATCGCGCTGGGTGGCTGCCTGTCAGTCCGGCACTAGAACACAACAGGCTGGTT
CCCGGATGCGCTTTGCACGCCGTGCTGTTCGGGGACGAGATCCAACGGTGAGCTAAGCAT
GTAGTGCTGGGGATGGAGTGCCTTCGGACGGCGGTTCAATTCCGCCCACCTCCACCAACT
GCTTGCAAAATCTATCACTAAGTGGCTGATTTTGCAAGGGTTTTGGCATCGGAGTGATAC
ACGAACTGAGCCTGTCTGCAGGTATCAAAGTAGGTATCACTCCGTGCCAAAGCCATTTTT
CCTGCGCCGACCGAGCGGGCTATACGTCCGTTTTTTTGTGCCTACGGATCTACAGCCTCT
TATTGGCTCCCGCTACCTGGTGCGACGCCTGCCCCCTGCTTCAATCGATCTGATGCGGCT
TACAGCGGCAAGCGCCGCTGTGGCACTCTCTCAAGCATTCGACCGCATGAGACGCAGCCC
AATGACCGAGAAGGATCGGGACGCCCTGCTGAGAGCGTTGGCCGGAACCATTGACCGCTG
GACCGGGAACATTGAGCTGCCTAACGGCGCGAGATTGACCGACCTACAGGTGAATGGACG
CGAGGACGCCAAAGCTCTGCTGGACACCATCAAGGGACTCGCGAGCTCAGGCTTTGCCCA
AAGTTCACCGCTGCCCGGAGCCGGGGACACCCTGACAAAGCGTGTTGGTCTCTACCTGGA
AGACCTTAGGAACGCTAAGACATCGCCAGGCAATCTGCTCGACAGTGAAAACACGCTCAC
CATCTTCCGCGAAATAGCAGGGCTCGACCTGCTCATGTCGCAAGTGGGGGAGACCCAAGT
GCGCGCCTTCCTAAATGGGCTTCATGACTGGCCGAGCAATGCGCGCAAGAAGGCAGAATA
CAAAGAACTGAGCGCCGCGCAAATCATCGCCAAGGTCAAGCAACAACGCGCCAAAGGGCT
CGTTATCGCGGGCCTGTCTGATCGGACTCTAGGCAAACATCGTGACCGACTGGCCAGCTT
CCTCAATGCACAAGTAGCCGGTGGGCTGCTCACACGTTCGCCGCTCGATGGAATCAAGCG
CCAGAGCTCGGCCACCGCAATCGCCACGCTCCCCCGTCGCCCCTTCAGCATTGAGGAAAT
CAACCAACTCTTCGATATGGAGAAGTTCCTTCCCTGGTCAGAGGAGCGGCCTGATCGATA
CTGGGGAGTCCTGCTAGCAGCGGGCACTGGGGCGCGGGTCAACGAGCTTGGGCAACTCTA
TGCCGACGATGTGGCCGAGGTGAATGGCATTTGGGGAATCCACATTCGTGCGGGGCGGCG
GGATCAAAAGCTGAAAAACGCAAACTCCTTGCGCTTCATCCCACTCCACCCACGCTTGTT
GGAGGCGGGCTTCTTAACTTACGTCGAAGATGTAGCGCAGTCGGGCCATGAGCGCCTGTT
TCCCCACCTGCCTTGGCATAAGAAGGCAGGCTACGGGGACGCCCTCGGAGATCAGTTCCG
CGCCTATCTTGTTGGCTTGGGCATGATGCAGCCCGGCATGGGCTTCCACTCGTTCCGACA
TACTGCGAGCACCCGGCTTCTCTATGCGGGGGTGCTTAGCTCTATTGCCGCTGCCATTAC
GGGGCACAAGGCGCATATGCCCGGCGAGCTCGGAACCTATGTAGATGTGCCCACGCTCCA
ATCGCGCGCAGACGCGGTAGCGCTTCTCCCCGTTCCCGAAGGTCTGCCGGCCTATCAGCC
TGGAGAGGCAGCGCAGTCTCTCAAGCAAGCGCAACTCAGAGCGAAGCGGAGGGTGGTGAA
TGCAGCTGCACGTGAACGAAAAGCGGTCGCTCTTGCCAAAAGCGCGCACTCCACGACGCC
AGCAAGTCGGATGAGGAAGCCATCGAAGGCGTCGTAGCGCCCGGGGGATCGCGGCGACAA
TGATTAGGCAACGCCATCAACCACTCCAGGTGCCCAAGATTCGGGGCTGGACTCTTGCTA
TCGCCTCGCTGTCAGCTTTGCCACCCGTCCCGGCGCGTCTTGCCAAGTCTGGCCCTGCCG
AAAGGCACGCGGCGCCCCGCCAAAAATGTGACAGACATCAAACTATTGAATAGATGGGTT
GCCTGAGGCAGGATCTCATGACTGAAGGGCGCATCAGCCAGGGAATTTCAGGGGGAAAGT
AAAAGCTCGCAGTAGGCGTCAAGAAGCCCGGCAGATGTATCTGTCGGGATGATAATTGTG
GCACGGGATGAAAACGACCAATAAATATGCCGACATCTACGCCCGCGCGAGCAATGAACA
TCTCACGTCAGCCGCTGCTGACCAATACGGCGCACAGATAATGCGCCGCCCAACTTCGCA
TGAGCAGAATACGTATCCAGGAGAACAAGCGTGTCTAGCCCGTTCCAAGATGTCGCACCC
CGCATTACTGGAAATCCGAAGGTCAGAGAACCGCAACAAGGAGCCTATGAGGCGCTAGCA
CAGCATGTAGCTGACGGTGCGGACATAAGAGAAGTTAGCGTAGTACTGCCCGTGGGATGC
GGAAAGTCAGGAACTATAACGCTCACTCCATTTGCGTATAAATCGAAACGAGCATTGATC
ATCGCTCCCGGCGTTGCGATTGCAACGCAGCTGGCAGCTGATTTCGACTTTAGTAGCGAG
AAGCTATTCTATGCACGCTGCGATGTGATGGACGGCCCCAATTATCCAGAGCCAGTGGAA
ATAAGAGGCACCGATGCAAATCGAAGTGACCTTGACGCCGCACACGTTGCCATTACAAAC
ATCCAGCAGATTTCCGGCGATGGCAACAAGTGGTTGCGAACGCTTCCTGCCGACTTCTTT
GACCTGATCATTTTCGACGAGGGCCATCATAGCGTTGCAGCAACCTATGAGGCCCTGAAA
GCAAAATTCCCTGCAGCCTCGGTCGTGAACTTCAGCGCCACGCCGCTTAGAGCTGATGGC
CAGATGATGAGCGGTCCCGTCGTTTACTCATACCCAATCTTCAAGGCGATCAGAGCGGGC
TATGTTAAACAGCTCAAAGCAATCCAACTCAATCCGAAGACCTTACGCTATGTCAGGCGA
CCAGGCGATTCGGAGGTTGAAGTCTCCCTAGATGAGGTCCGACGCCTAGGTGAGGAGGAC
GCGGATTTCCGCAGAAGCATCGTAACGTCCGAAGAAACACTGAATACCATTGTTGATGCG
TCCCTCCGGGAGCTCGACCGGCTCCGTAACTTGACAGGGGAGCCACGCCTAAAGGTAATC
GCCTCGGCATTGAATTATGAGCATTGCATTCAGATTGTGGAGGCTTATCGCGCACGGGGA
AGGAAGGCCGATTTTGTGCATTCCCGTGAGAGTAAAAAGAATGACCAAGTCATGCAAAGG
CTGGCGAATCATCAACTGGACGTGATCGTACAGGTGAGAAAACTTGGCGAAGGTTTTGAC
CATCCGTTCCTGTCGGTAGCGGCGGTCCTTAGCGTGTTCTCCAACCTGTCTCCATTCGTC
CAATTCGTTGGGCGAATCATGCGCGTAATCAAGCAAGATGCGCCGGGGGACGTTGTAAAC
CAGGGCAGTGTGATCTTTCATGCGGGCGGCAACATTGCCGCCAGGTGGGGAGACTTCCAG
CAGTTCAGCGAAGATGACCAATCCTTCTTTGACCAGCTTCTTCCTCTTGAAGGCTTGGAT
CCAGCAGATCCCACGGAGTTCCGTGAGTATGCGCCTCGCGACACTACCAATGGGAAGCCC
GAGGTCAAAGAGCAGTCCGAGGTGGAAATGCAGGAAATCCACCTCCTAAAGCAGGAAGAG
GAAGACGCCATTCGCCTGTTGAAGCAGAGCGGAATTATCCCTGCAGACTTTGACCCTACT
ACCCAAGCCCTCAAGCCCATCGCTGTCCCTAAGGCAGCAAAACGACAGGCCGCCAGAGAC
GCTCTTAACGAGCTTATTCAACTCCACGCAGGACGAATTCTCAATGAGCGAGGAATTAAG
CATGGCGGGCGAGAGTTGGATCACAGACGGCTTGGTCGCGACAACTACGTAGTGGTAGTC
ACCACTCTCAACGAGGCGGCGAACACCTTGGTCGGCCGGAAGCCAGGGGAACGAAGTGAG
ATGTCACAGGTGGAACTGGACACCATTCGGGGGCAGTTCGATGCCCTTACAGCAAGCGTT
TGCAGGAAGCTGTTCGATGGCGACTAAGTCCTTGATCGTCTCGACAATGGTAGACAGGGC
GAAGAAGGCCCACAACTGCCAAGCTAACAGTAAACATAGGATCGAACGCGGAGACATTCG
ACTAGGGGTGCGAAAAGACCGGGGCTGGGATCGATACTGTGTTGCTTGTGCGCAGAGCAT
GATCGAGCGCGGTTTATTGCGACTGGGAGAACTGAGCAAGTTGGAGCCTGAGGAAAGCGA
AGACTAAGAGGCAACATAGGCCCATCATTCCGCGCATGGAGGATGGGCCACTCTGCTTTC
CTGCCTAGCTGCATTCGCTGGAATGGGGCTGCTTAGATGGTGCGCGTTTCAGTAAGCCAA
GCTTTCATCCTAGCGAACCATTCATCCCTCTCAGTCTCATTGACAGCTGTGCTCTTGAGC
CAACGGTCGGAGTGGCGCACGAAAGGAACCAGCCAGAGCGGGTGAACAACGTCCCGCACC
TGGACTTCCAGACGATGGGTGATGACTCCTTTGTAGCTGTATTCCCCAGTGCGGATGGCG
AGCACTTCAGCCCGCCGCAGGTAGCGCTCGCCCTTCACGGGCTCCCGGATCCAGATAGTG
TCCCTGCCCAGGTCCAAGGCGATATGGTCATGGCAAACAGTGGGCTCAAACTCTTCAGGC
CTATGCTTCTTCAGTTTGGGCGCGCGGCGACGGAACAGCCACGGCAAGCCCCACAGCAGC
GCAAGGGGCCAGAAGACCAGCTGCCCGAACAGCATCAACCCGAACACGGCACCCTCAGCC
GTCGTGCCCTTTTCGAACACCACACCGCACAGCCACCAAAGTGCAAGACCGGTGATGATC
CAGCGGACTACCTTGAACAAGGTCCACATACGAGCTTCCTAGCGATGGTTGGGAAGGACC
TGGGTCAGCGACGGTCTACGACAGTCCAAGTGCCATCGACCTTATCGATGACGAAAGTGC
CGACAAGCTGCTGTTGCTCAGTGCGAGTGCCCAGCTGATACCGCGCAGTTCCGGTGACAC
TGCACGCATAGCCGGGGCTGTCCCCACGCACGCACTCTCCTACCTTCAAGTGCTCAAACG
TCATCGTCGTTCCCGTCGCCTCCTTGAAATACACGGCCAAGGCTTTCTCAACATCGCCGC
TCCCAGGACCACCCGAGCAAGCAACCAGCAGCGCAGTAGCGGAAAGCGTCCAAAGCTTCT
TCATGTGTGTTCCTTCAGTCGATGAGTAGGCAGTGATTGCCCGGATTCGTTGCAGTGCCA
GGTAGGACTTCGCTATCAATCAGTGACCCGGCCTTGTTGATGACGATCACGATCTGACTA
GGCCGCGCAGAGGAGTCCTCCTCACGCTCCCCTAGATAGACCAGAGCGACGGCATCCTTG
AAGTCATAGACCTTGCCGAAGCCAATGACGCTATGCGCTTCGGGAGGCAGCAGAACCGGC
TTTCCATCGAGCTTGATAGCGCGTTTGTAGTCCCGGCCTTCGACGGAGTCGATGCGGCCG
ATGCTGGTTCGGATGGGGCCGGTGGGGATCGCGGAGCCATGACCCGTGGCCCAAATGAAA
GCGGATACCTTCGGCCGCCATCCCCCATCCACCCTGAACTGGCCAGTCTGCAGTTGGCAC
GACAGGCTGGGCATAGCGTCAGCAGAAGCAGTGAACGCCAGAAGACCCACCAATGCCCAG
CACCTCATATCCATAACCACCTCCTCGCCCAACGAATATTTGCGTTCAATGCAAATGACC
GGCTAAGCTTAGGCGGGCACACTTCGGGTAGTCAATGCCCTTCTTGCTGCCCCGAATGCC
CGCGCCGTTACCAACAACCACTGCTCTTGGCCAACGCCTCCGCGCCGCACGCGCAGCCAA
GGGCTGGACTCAGGCCCAGCTAGGGGAACTATTGATGGGAGTGGATGACCCAAACACCAC
TGCGCCCCGCATCAGCAGGTATGAGAGGGGCCTTCATAAGCCTGATCTGGAGACCATTGA
GAAGCTCGCGGAGCTTCTGGATCTCCCAGCCGCTTACTTCCTTGCTGCCTCTGACGTGGT
TGCGGAGGCAATCTTGGTGCTGACACAGCTTGATGCCCGAAAACAGAAAGAAGCACTGGC
GCTTCTAAAAAGCCTCGCCCCCGCTAGCAAGTGACGCGCACCGAACGGCCTAGCGACTTC
CTACGCTATGCCTAGGTGCCAGCAAGGAAGACCCTAATGACAAGCCTCGCCTACGACCTC
CTGATGGCATTGATTCCCGGCACGGCCGCTGGATACTACTCGGGCTTGCTGATGGCCAAG
CTCTCAAAGTTCAATGCGCTGAAATACGAGGCACTTCGAGCTATTCGATCAATCAACTAC
ATGGGCGATGCCAGTAACACACAGATCATCAGTTCAGATAAGAGTGAAGAACTTCACCTG
ATAGCATCCGAGCTCTTCCTTCTCAAGCACAAGGGCGCCGGAATTTCCTTGATGCAAGTT
AGCAATGAGCTTCTAAATTCCATAGCAGCATGTAAGCACTCGGCGCATCCCGTCGATAGC
TTCATAAAACAGATCAGTGACTGGCAAGCTCGAATTCGCGGCCTAAAGGTAGGACGACGC
TTCTTCCTTCCTTGGGGTCAAATCTGATGTGCCTTTGACCGAACATTGAAACATTCGTCG
GCGCCCGGAAATTTTCGGTCCGCTCCGTTTTTCTGCTGTAGAACTCCAAGTGCTCCTTTA
CGGACAAGGCCACCTCCGCCCCCGATTCAGGACACATCTTCCTGCTGACTCAGGACACTA
TGGGCCCGCTGTTTTGCCTCGGTCTTTGCTTCTAACCGCCGACCGACCGAGGCAAAGTCT
CCCCCAACCCGCAATAAGCGAGCCTGGGGACCTTTGCCGGGCCGGCCTACTCTTGCCTAG
GCAGAGGACCATCGTCGGCGCTGTGATCACTGTCAATACACAGCTGCGGCAGGTTCACGC
CTGACATGGCGCCGGGGCTGGGGTCCTGCCACCAGCATTCACTGGCGTCTCTCCCATGGG
CTTTGCCCCGTGATCAGGCTGTCGCCTGACGCTCTCCAATCTTGCCCTTCGCATACATGG
CCGACCCGAGACGGGGCACACAATCCAAGGCCAGCTAGGGAACCCATGCCTTGGAACCTC
CGCGACGCAGAAGCCATGCTGCCGGATGTGGACGTATTCCTCCACGGTTTAAGGCCGCTA
TCCGTAGGAGATGGATAGCCCCGGATTGTCACCGGGCGCGAACTAATCGGACCTCCGTGC
GATAGCCATTGGTTCCAGCTGGGTTGCGAGGGGTTGCGCTCTTCCCGATGTCGGCTATGT
TGTTGCTTGGGGCCGATGCCTGGGTGTGTAGAGCTGCTTTCTACCTACTCGCAGCCGTTG
CTGTTATCAACGAGCTGCCGCTAAAAAACAGCATGAGGCCAACGCCAATTCTGTCAATGC
CCCCCGAAGAATATTCGGGGGCATTGTTTTTCTAGCTTCAAACGCGAGGTCCGCGACATC
TTCTTTGGTCCTTTTTCTCCAACTCGCTATCGTTCAGTTGTTCCGTAAGCGTGCGCGTTG
GGGTAGTTCCAGAACACTGCGATTTGTGCGGCTGTGCTGTATCAGCAGTGATTGGATAGC
GCTTCAGCATTGATGCTGCGAGCCTATCCAAAGCTTCTACACTCGTAGCTGCCTGCGCCG
CATACTTCACCTGTGCTTCCGGGCCTGTAGCTAGACGCGCAGCATCGTGCCGCGTCCTGC
GCCGCTCAATGCGCTCTTCGCCACTCCGACGCCGCTGCGCCCAATCGCGCCTGCTACCGC
TCCAGAGCGACGGCTTGGGATTTTTCCTCTCCCATGTCACCAATTTCATTTGGGCTTCCG
TGAGTGAAATGTTTGCCTTAACTTCGGCTTGTAGCCTGCGCTCCCATCGAGTGGCGTCAC
GAGCCACCTGCTTCAATGAACTGTGAAGCTCGCGCATATCGTTTCGATATGACGCCCTGT
GGGGGTAGGCGCCCGCCCTGCTCGACATGTCAAAGAGCTTGGCGACCGTCGAAAGACTTT
GCCGAACGGCAGCATCTATATCCTCCAGCCAAACCCGTCTCGCTTCCATCTCCAGCTGCT
CTATTTCAGCGTCGTAACGAGCCATGGCCTCGTCTGCTTGCTTGTTCGCAATCTTGCTAC
GAAGACGCCTAGCCGCCTTCATCAATACTGGCTTGAGACTTGGCGGAAAGCGCGATGCGG
CAGACCCCACTCGTGCAGCTCGCTGCTCTACTGATGCTGGCCTTTTTCGTGCTCGTGGCG
GCGCCAGCGCGACCTGCCCGAGGTGCGGTTGCCGCTCTTCTTTGCCAACAGCTGCAAGCC
GCTCACGTTGAGCTGCTTCTTGCGTATGGGAGCGTGGCGTCGCCATCACCCTTCCCTCTT
GCTCCAAGCGTTCCAGGTAGTCACGCAGTTCAATGCGATTGGCGTTTTGGATCTGGTTAT
TTACCGTGGCCCGCTCGCTATCTTCACCCCTCCTACGCATCGCGGTTGCTGCCTTACCCT
CGTGCTGGGTGGCTTCGCGAGCCAGCATGGCTGCGAACCCGATATAGCCATCAGCTTCGG
CGGCATGTGCTTGCTTAGCTAGGCTGCGATGATCAACACGTTCAGCGACCTGTGCTCGTT
CCAGATGCGAATTGATACGGTCAGCCACCGCCTCACGAAGAATGCGGATAGCCTCCGGTC
CTGCGCCACCACGCGCATCAAATTCAGCACATGCACGTTCACCCAGGCCATCAGGACCGA
TCTGACGAGGCGTCATAAGGAGATGCACATGGTGATTGCGCTCATCCCCTTTCTTATCGG
GCTCATGGACTGCAACAAGCACCGCAACCTGATAGCGGTCAACCAACATCTGACCCAAGT
CGCACGCGAGCGCACGACGCTGCGCTTCGTTCAGTTCTGCAGGCAGAGCAACTTCAAGCT
CTCGCGCCGTCCTGGCGTTTAGCCGGGTCTCGGCCATTTCCGAGCGATTGAAACAGGCGA
CCGGATCTCGCGCCCATTCGGGGGCATTTTGCGGGGCCAACATATCAACCGAGGCAACGC
CACTGCGCCTTGTGTAGTCGTGTTTGATACCGGTCAATTCGTCATTAATCACAATGCCCG
CACGATACGCCGCAGCGGCAGTAGAGGAATGACCCTTGCCGCGCGAAAAGGCTTTGACGG
TGGCGTGATAAATGGCCATTTCGATTTTTGTCCTTGCTCCTGCTCTTGTTTTTGGCGACG
CCCCCGAGGGGGCTAGCATCGGGGGCGGCCTGCGAAGCGGGCCGGGGTCTGGGGCGGAGC
CCCGGCGCACGGTTTCCCGCAGGGAAACCATAAGTGCGCTCTTGCTTTGATCCTTGCCGC
CACTATTCGTGACGGCTTCGGGCAAGAGACCGGGGCTCGCTTCGCTCGCGTTTCCCGCTG
GGGCTGGCTCGCTCTCGCTCGCCCGTGCCCCTCTATTTCAGGATGGCAGGTAATTGCAAT
ATGACAAGTCGATGACTTGCCAATAGCCGATTTTCTGTTTGCATGAGGTGCAGGACATCA
GGAGAGCTCAACAATGGCAACACGCTCTATACAAGAACAAATAACCGCCGCCACTGAGCG
TCTCGCAAAATTGAAAGCACGGGAGATGCTGGCCGAGCAAAGATCAAAAGCAAAGACAAG
AGCGAGCGAACGCAAAGCAGACGCGCACCGCAAGATTCTCCTGGGCGGCGCGGTCATCGC
TGCGGGGGCTGATGCATTGGATGAGGCCGAGCTTGTTGGCCTACTACTTGCGTATCGAGA
TCGCATTGAAAAACCGGAAAACGCTCAACAAAGAGATGGAATGCGCACACGCGGGCGCAT
TTATCTAGCGGAGCGAGAAGCGTCCCGTGCAAGGAAGCGCTGACCATGAAGCCTTCACAA
CTAAATCATGCGGTTCTCTGTGAACTGAGACACCAACATCGGCAACGTGGCATCTCATTG
ATCGAGGTGATGCTGGCAGTAGGCGCTATGACACTACTTTCCGGTGCGGCTTTCGCTATC
TATCAGTCATCGGCAAACAACGCAGATGTTCGCGCGGAACAAGCGAATATTCACACCATT
GCTCGAAATGCAGACATGACGTATGGAGCGCTCGGCTCCTATGCGGGACTGACAACCGCT
CAGGCTATTGCCGACCGCGTTCCACCCGTTTCAATGAACTCTGGCGTTGGCCTAATGAGC
CGATGGGCGCAACCCGTTATTCTTGAGCCTGCCACCATTGATGGTCGCCCCAACGCAGGG
TTGAAGATTGTTTACCACGCGGTTCCAACGCGTGCGTGCCTAAAGCTAGCTGCTGCAGCA
AGTGAAGGCATGTATGACCTGGAAATAGGCGATACATCCGTCTTCCATCGAAGCAACAAT
GGTCGTCCGACTGTATTGGACATCCAAGCCGCGACTCAACAATGCAGGAATCCAGCGCAG
CTCGCGTTCACATACTACGGCGGCGCTACTGGCCTGTCAGCGCAAGTTCTCACACCCGTT
GCACTGCCAACGCCCCCTCCAACATCAGCTCCGCCACCACCGGCGCCGGTGGTGGCGCCA
CCGCCCGTAGCTGTTACTCCACCGGCTCCATCTCCTGGCTGCGCAGCGGCTCCCACGGCT
CCAGCCACAGGAACGACACCTGCGGGTCAAACGTGTTCGTTTATTTGGAATTCGGTAGCG
GCTCCTGCTTGCTGGGCTCCGCTGGCGTTATGCGTGCCAATCGCCGCTCAACCTCCAATT
CCAACCGCACCACCGGCACCACCCGCCGTCACTCCTCCTATTGTCCCTCCCGTCATCACA
CCCGTCTGCTCAGCGCCTTTACCGTTGAGCGAAAGCGCGGCGCAAACGGGCGTTTGTCCT
TCAGGCACTCTCACCATCAGTGGCGCCAATTCTTTTCCGCAGACCCGCACCCGCACTACG
ACGTATTCATGCCCCGACCCGTTCGCAAGCCCAACAGCACTGACGGGACCATGGTCAGCC
TGGTTACCGGCAGCAGCAAGTATGTGTGCTCCCGAATGCACGTCTGCGCCGCCAACCAGC
GTTGCAATCACGCGCGCCGCGCCAGCAGAGAGCCAGAACGTGGGTTGCCCGGCCGGGCAG
GCAGGTCAGCACTGGCGACAACGCAACCGCGTTGAGAACGGCACGCGCACCACGTCCTGG
TCCTGCCCGGCCGCGACCGGATCCCCGGTGTCGAGCACCTCGGAGAGCTGGAGCGGCACC
TACACGGCATCCAGTGGTTGGGTTACCACCTCCAACACCTGCACGCCCCCGGCACCTCCG
GCAAGAACCTATCCGACCTACACCGGGAAATCGTGGATTTCCTGGGGCGACGGTGGGCTT
TACGGCTGGGGCGTGTTCTGCTCGGTGTCGCAGTTCCTCGCTGACGGATTTCACTGCACG
CAGAGCGTTAATACCAACGATGACGCGACGTTTTCGGGTGGCCTCGCGAGGCCTCAAGAA
CAGGCATTGACGCCAGAGCGCCGGACCTGCGTCGCCGCACTTAAACAGAAGCTGACACCA
ATGCCTGGATTTGGCTCCCCAAGCACCGGGCCAGTTAGTTGGCCGACAGAGTGCGCCTGT
GAGGTGGTCGGAGCTGGCTCGGCGTTCTACTGGCAGACCGTGGGCGCATCGGACTGGTCA
GCCTTCGAGTTCCAATGCCAGTAAACGGCCATTGGTTCACTCCGCGGAGAGGGAGACCGG
GCCAAGCCAAGCCAAAAAAGCAAAGCCCCCGCGCGAGCGAGGGCTTTGGGTGTCGGCGGG
CAAAGCAATTTCTCTAATTTTTCTAAGCTGCCCATAGGGCAGTGAACTGCCGACGTTCCA
GATCTAAGGCAGTTCAAGGCGTTGTCAAGCGTTCGACCTGCATCACTCCGTGGAGAGGGC
TACCGGGCCAAGGCGCTCGGTCTTTCCGTTGACCAGGTGCAGCAACTGCCCGCCAGCAAT
CAGCCAACCATCTCCGTTAGCGCGGTCGGCCTTGCTGAACCCTACTGCTCCGTCGTTGCG
CAGGGTCGGGGCCCCGGCATTGCCGTCCTTGTAGAAATGGCTCCACGCCCTGGCGGCCGG
CGTCATCGTCAGCACCTTCTGCCAAGGATGGCTGTGGATGGTTTCGCCAGTGAAAGCAGA
ACCTTCCATCACCTCGCTGGTCCGTATGACACAGCCGTGTGGCACGCCATCTGTGTAGAG
GCGCAGGGAAAAACGCTGGCCGTCGCTGGCAATCGCGCCACAGGCCTCGTTCCCGCTCTG
GCGGGTGTAGTCGTGGAGCACTCGCCCAGTGCGTCGGAGGAAATCCGGTAAAGCCTCGCC
GGGTTCGCTGACATGGTCGCCCAGATGCTGGCGCTCCCAACCCTGTTTGGTTCCGGCGGG
CGGAATTGAACCGGCCTGCGCCAGTGCCTCACCACACGCTCCAAGCCAAATGGTCAACAC
CACCATCACCGATGCAATGCGCACAACTGCTCCTAAGCAGTTGTGCTTTGCACCTCGGCC
CCATGCCGGGTATCATCAGAGGTATGAAAATTTGCACCTTTTGGAAGCTAAATATCGTTT
GCTTTCAATAGGTTGCAAATGGGCGCAAATGGCTCCGCCCACCTCCACCAACGAACGGTT
CGTAAAGGACCGGAGAAGCCCGGAAACCCCCGCATCACAAGGGTTTCCGGGCTTTTTTAT
TGTCCGCAGCAGACCGGGGTAATCCGTTTCAATCCATGAGACGGTGGGGGTATATCAAGG
GGTATCCGACCGCACCCACTGAAGCGATACCCCCAATGCCTCTGACCGACGCAGCCATCA
GGCGCGCCAAGCCCAGCGACAAGCCGCAGAAGATCACCGACGGTGGCGGCCTGTACCTCT
ACCTCACCCCGACCGGTGCACGCAGCTGGCGCTGGAAGTACCGCATCGCCGGCAAGGAGA
AGCTGCTGTCGATCGGCCTGTACCCGGATGTCTCCTTGGCGCGCGCCCGCGAGGCCCGCG
ACGAAGCCCGCCGGCTGCTGGCCCGAGGCGTCGACCCGGGTGCGCAGAAGAAGGCTGCCG
CCCTCGCCCACTCCGCCCTAGGCTCGGACAGCTTCGAGACCATCGCCAATGAGTGGCTGG
CCACACGCCCCTGGGTGCCCAGCTATGCGGAGAAGGTCGAAGCCTGGATGAAGAATGACG
TATTCCCGTGGATCGGGTCGCGTTCCGTAGGTGAACTCACCGCTCCTGACTTCCTTCGGG
TAGCCCGTCGCATCGAGGACCGCGGCGCGATCGAATCCGCGCACCGGATCATGCAGAACT
GCGGCCAGATCATGCGGTACGCCGTGGCCACCGGCCGCGCCGAGCGGAACCCCGTTGCGG
ACCTGAAGGGAGCGCTCGCGCCACCCAAGGAGGCCCACCACGCGGCGATTACCGACCCCG
TGCAGCTGGGTGGCCTACTGCGCTCCATCGAGGCATACAGCGGATCTGCCATCACCCGGT
CGGCGCTGCGGCTGGCGCCGCTGGTGTTCCTGCGTCCTGGAGAACTGCGGCATGCGGAAT
GGGAGGAATTCGACCTCGACGCGGCCGTGTGGACCATCCCTGCCAGCAAGATGAAAATGC
GTGCGGCACATCTGGTGCCGCTGTCCAGGCAGGCGCTGCAGATCCTGGAGGACATTAAGC
CGATCACCGGCCGGCACAAGTGGGTGTTCTCTGGCGCCCGCGACTCCAAACGCCCGATGT
CGGAGAACGCCGTTACCGCAGCGCTGCGCAACATGGGCTACGACCGCACGATGATGACCG
GCCACGGCTTCCGCGCGACAGCTCGCACCATTCTGGACGAAGTCCTGCACTTCCGCCCGG
ACATCATCGAGCACCAGCTTGCGCACGCGGTGAAGGATCCCAACGGCCGGGCCTACAACC
GCACATCGCACCTGCAGGAGCGCGTGCGCATGATGCAGGTCTGGGCGGATTACCTCGACG
GCCTGCGCGATGGCAATGTGGTGAAGCTGCGGGCCGGATGACGCCTATACACCCCGCCGT
AGCTGCTCCAGCCCTGCCCTCACCCGCGCCTTGCTGCGGATGTCCCTCGCGCGGGGTTTC
GTCTCCGCCGGCGGCTTGCGCGGCTCCAGCGCTGCCTTGATCCGCTCGATCTCCTTCGAC
CCAGCCTCAGCCAGGCGCCGGGCCTGTTGCCGCTGCTCGCGGGTCGGCGGTTGGCCGGGC
AGTGGCGGGGGCAACTGGATCGGCGTGCTGTCGGTCAGCCGGGCAACGGCCTCACGCAGC
GGCAGCTCGGGATAGAGCCTGGCCGCGCACCAGCGCTCGGCGTAGAGCTTCGCCTGTCGA
ACGTTGGCGGCGCGCACTTCCTTCACCTGCCACATCTTCTGGCCTTCCATCCATAGCCGG
ACCCCGGGACCGCCATCAGGCGTGACGCTGGCCGTCTCTCGCCCGTTGTACCAGAGCGCC
CAGCGCTCACCGGTCTGGACCCAGCCAGAGGGAATTGTGGCGGTTCGGAAGCCGTGGGAG
TACTGCATGGCCGGAAGGATACGGCTGGCCGTCGCAGATCCTGCGAAGCGCGGGGCACAT
GTCTGAATCGGTCACATTCGGACGCGTGTCACATCCCCCGCCTCGGTCGGGCTTTACCTA
CACCGAGATGGCCGGTTTTCTGATTGCACCTCTGATGAGGGGTTGCGACCTTGCGCGGGC
AGTGCAGCACTACCCTACTCATGGAGAGATGGAAGTGAACTCAATGCAAAGCGATTGCAG
GACTGCCCGCTCGACCCCTCGCCGCCTGATGCTGGGCATTTCACTTGCTCTGTTGTCGGT
CGGCTTTGCCCAAAGCGCGTCCGCCGGCCAATGGGTCCCAACGGGCCGCGTGCTATGGGT
GGATTCCGAAACTATCCAGCCTTATCCGGTGGCCTATACCAATTTCTGCCAGGGCGGCGT
GGACGGGCCGAGCGGCGTCTACTTGTACGGCGACTGGGGTTCGGAAGGGCTTGGCTCGTG
CCCGACGGACGCATACACCGGTTTTGACAACATGAAGTACGGTGGCGGCACCTGCAGGCC
AGATCCTCAAGGTGTTGGCGGCGGCTATTCCTGCCAGGAGTATCACCACGTTTTCGCAGG
CCAGAAGTACCAGGGTCCGATACCGGCGACCTGTAGTACACCGGGACTTTACGGGGTCAC
CAACTACTACCGTGCAGAGCTTGTGTACTTCGGCTCTGGCGATAATCCCAACGACTATTA
CGACAGGTTCTTCGAAAGCTCTACGGAGTACGTTTGCCAGTAGTCGGCATCCAAACACCA
AGCTCTCAGGCGATGTGCCCTAAGAGCTATTGATCCCCATCTGACTACTACAAGCAGGAT
CGTCCCCGCGCGAGCGGGGACACTACTTCATATCGCCCCAAGGTCCTTCACGACGGCCTG
TCCTCTTTGAAGGAATCCGATCAGCAGACGGCCGCCGGCCACTTGCCGCCCCATCTGCTC
ATTGAGGTAGTTGGCCTGGAGCCGCCCAGCCGTCATCAGATCGGACTGCAGCATGCTGGG
CGCGACGCCCTTGAGTGGGTCACCTGGGGACGCGAAGTGACCACCGATCGGCTGGACCGT
GGTTGCGCGCCGACTGTCGCTCTTAGCATAGGCAGTGGCCATCATCCTGCCACTTCCCGA
CGACCACCCGCCCAGGATGATCTCGGTCCCCAGCTGTTCGATTGGCAGGTCAGCCTCCGC
CGCGGCCTTCTCGTAGTTCAGCCATAGCTGGTCCATTACAGATCCCATCTCGGCGGACAG
CTTCTCAATGGAGAAATCCGCACGGAAGCTGGCCTGCAGGACCAGCTCGTAGATCTTCAG
GAAGAACTGGGCCGCACCTCTCGTCGCCAGCAGCATGTTGTGCTGCGGTATCAGGAGCAT
CTTGGCGCCAGCAGAGTGGGCGCCGGTCAAGGCATCCTCCGCAAGGGTGTCCACCGCAAC
GACAAGCTGGTCACGGCTGATCAGAACGTTGAGGATGCTCATAGCGGACTCGTCTAGAGG
TCCGCAGACTATCGCCTTCCCCGCCCAGCCTGTCGAGACCGCCATGACCGCCGAAATCAC
GGAAATACTTGATCGCCTCCAGACCTGCGAGGCCGGACTCGAGATGCACCGCGGCTACCT
CAAGGCGATGGAGTACGCGTTGCGAATCTGCGTACTGACCCACCCCGAGCCTGAGCGGCT
GACCGAAAACTGGCTGCGACTACTGCCGAGCATGGCGGCCAAGCACAGAGAGGATGGAGG
CGACCTATTCGCTGCCGCCTTTCAACAATCGCTCACGGTTCTTACCGAGCAAATAGGCGC
AGGGAACACGCCTCCTTAGGCTGCTATGACAAACGGCGCCATGAACGCCACCAGCAGATC
CATCTCGGTAGCGATTACGTCGTCCGCAATGCCGCGCTGATTGAACCTGGTCCAGTCCAC
GCGGTCCAGCCGCACTACTCAGCTCAGTGCTCTCAACGAGTCATAACATATTTCCCAAAA
ACCACCGCGCGTGATCTGCTGCCGCCGAACGGTACTAGCGGAACGACCAGGGGTGTGCGA
TATCTTAAGCGCTACGCGCCCCAAGCTCGAACACCCACCTCAACGGAATGAAAATGAACT
CATTGTTGAAGAAGCCAGACCAGCCCCACATTTCAGAAACGGATGCCTGGAAGGATGATC
CATTTGACAGAAAGAGGGATGCAGAGATGCTGTCGCGATTAATCGCATCAAGCGTCACAG
ATCCACTGGTCTTGTCGCTTCAGGCTCCTTGGGGATCTGGAAAGACAACCTTTCTAAAGA
GGCTCCAAGTACACATAAAGAACGAATTCGCCATACCATCAATCTCCATCGACGCGTGGA
AGAATGACGAATCCCAAGACCCTTTGTTGACGATCATTTCAGAGATAAAGTTATCTTTGG
AGAGGAAGGCGACCCAAGCGAAAAGCTCGGAGATTAAAGGCGCCTTCGGAAAAACCATCA
CTGCAATTGCCGACAAAGGCTCAAAGTTGGTCATGCCTGCTGTTGCGATTGCAGCTGAGC
TCATGCTCCCTGGAGCAGGGATCGGAACTGCTGCAGCTGGCGTAGGAGACTTGGGGGAAC
GCCTGCTTGATGCGCAAGACGAAAGGCGTAGAGCAGAACCAAATTTCCGAGAAGCGTTAG
CTGAAGCCCGAGACCTACTAGCACGACGGAAAAAGAACGGTCCGGTGCTGCCGATACTCC
TCATCATCGATGAGCTAGACAGGTGTCGTCCCGACTATGCAATTAAGATGCTCGAGAGAA
TCAAACACTACTTTGATATTCCGGGCGTAACCTTCCTTATAGCGACAGATCGCGGAAACC
TTCCTTCAGCTGTTCGGACTGTTTACGGGGCACACGTCGAAGGAGAGCTTTATCTCAGGA
AGTTCTTTGACTACGAGTTTCACTTGTCAGCGCCTTGCGTCAACACTTATGCGAAGCATG
TAATCGCCAGGCACCTCATGCCCAATGTGGAACCACTGGAGCGAAGGGAATTTCGCAAAT
TCCCTTGCTACCTCTCCAACTTATCCGATTTCATGAATGAAATACCTAGGGATGAACTCG
ACAAAGGCGAATACCTAGAGCACTTCCCGGCCATGGTCTCAGCAATGAAATTGAGTTTGC
GAGACACCGGCCAAGCATTGACCATGCTTACGGCGTTCGTTCACTCTAGAGACAAAAACG
GAGCAACCATCCCCGCGGTGGACTGCTTCGTATCTTGCCTTCGATTTGGATATCCAGAGG
GCTTTAGACTGTTGATTGAAGAATCTGAGCTATATATTCCAACAACCTCTGACCCGCAAT
GGCTGCAGGAGATGTATGGCCGTCTCCGCAAAACCGAACAGTGGGATGCACTGAAGGGAT
TCTTCAACAAGGCCAGCCTGATGACAGGGGCATCTCTCTCACAGCGCAATCGCTACGAAG
AGGAGATCACCGAGCAGTGGCATAGCGTTCTTGGTGGCCTGGGCCGCACTTTGATCTCTG
GCGCCGAGCAATGCTACCGAGCGATAACGGCCATCAGAGTCCGAGACGCAGACAACGTCA
ATCCATGGGCATACGCGCGAGAGTTCGTTCGATTGACTCCCCCCATCAGCACCATCGGCG
GTACAGTGTCCCAACAGTCCTGAACAGACCCGTTGAAGCTCGATCGACGTGATCATGCGG
CCAAGCGGTGCTCGTAGAACGGGTGCCGCTTGTCGTCAAAGATCCGGTACAGCGAGGCCA
GGTCCGCCGGGTCAGGGTTGAGCCAGGCGTCCACGTGCTCCGGCTTGATGTTGATGATGG
TCCGGTCGTGGCCGGCCGCGGCCACCTCGGGCTCAGGGTCGTCCGTGATCGCGGCGAACG
ACAGTAGATCAGGCTCTTTGCCGGCCGGATCCTTCCAGTGCGACCACAGGCACGCTACCA
GCATGGGCTCGCCAGTGCGCGGCGTGAACTGCACCACCTGGTTCTTCCCGTCCGGCCCCT
CGACGTTCTCGTAGAACGTGTCCACCACCATCAGCCCGTGGGTGTGGCCGAACGCCGGCG
CCCAGAACTTCTCAAGGCTGTCGCGACGGGCGTTGTAGGTGCCGGGGAAGCGCTGGTCGT
AGTTGGCCGGCTTCCCGGCCAGCCGGCACTGGTAGCGCATCGGCTTGATGACCAGCTTCC
CTGCCTCGGAAACGATCACCGGGGCATAGACGCCGGGAAAGATGCGGCTGTCACGGTTCT
TCGGCTCAACGCGCTGCAGATCCGCCAGCCGCGCCTTGGCCCGCTCGATCTTGTTGCCGG
CAATCCGCACGTCCTCGCGGGCCTTCTTCGTCTCCTTCACCTGGAGCGCCCGCTCGGCGT
CGGACAGCCGCTTGCGGTTGGCGAACAGCTCCTGCTCCAGAATGGTGGCCTCGGCCCTGT
TCCATTGCTCGACCTCGGCCCACACCGCCAGCTCTGCCGGGCTCACACCGGTTCGGAAGG
CGTCGTCCATCGCCTTGGGGGTCTTGGGCCGCTTCTTGCCCGGGTCGTGGGCATAGAGAG
CGGCGAACTCCTGCAGCGACAGCGTGGCGCCGGTCATCCGGACCAGCTTCTGATAGGCGG
CGGTGATCTGGGCGGAATAGCACATGCCGCCATCTGGCCCCCATGGCTGTTGAAGCAGCG
TGACGGCGTCCCCATTACGGATCGACAACCAGTGAGAGGGAACACCCATGGGCGAGACAC
CCGAGCAGCTGCAGGACGAGATTGACTTCCTGAAGCAAGAGATCGAACGAGTCAAAGCTT
TGCAGGAGCAGCTCAGTCCTGCTGAGTACAGGGCCAAGATTGATGAGAACCACGAGCGTA
TTAACGAAATCGATCAGATTCTGGCCGGCTTGGGAGAGGAAGACTTGGAGGAGGAGAACG
ACCTGCTCAATGAGCGCGACTCCCTCCTGAACGAAGGTCCGGGCGGCCTCGATTCTCTCG
ATGAAGAGATTGTGGAGCGCGAGGAAAAGCTGAAGAAGCTCGGCTAGAAGTGATGGCGGG
GCCCTAAAGGCCCCGCTTTTTCAATCAAGCCACGAAGCAAGGCGCATACCCAGCAGCCGG
TGCCCCCGGGGATACCGCGTCAGCCGCGCGGTGAACACGCCGCGGAACAACGGCGAAGAC
CTGCTGCAGCAGGGCGCATAGGCGCGCTTCAATCGAACCCCAGCGGCATCTCGGTCCGGT
GCAAACGGTCAGTAGTTCGTCACATCCACGGCCATCACGATCCCGACCACGGCCTGGTTT
GGTGAGCCGCCAGTCCCGATTTTCGGGATGGTGATGGCGTTGCCGAACAGGCCGTGCTTC
CCGCTAACGCCCTGCCCGTTGCCGATCCCCATCACCGTGAAGCTGTTCTGGAACGTGCTG
GTCGCCGGCGCGCAGATCACCCCGGCGACCGTCTTGCCGGTGAAGTCAGGGAACCTATCC
TCTTCCATACCGCCATTGGGAAAGACGCCGCCTACACCGATGATCCGCATGGGCTTTGCA
CCCAGCGCGTACGTCAGCCGGCCGTTCGCATCCCACAATGCCAGATACTGCGCATCCTCG
TTTGCGGGGCGATCGAACACGTACGCCCAACCTTGCAGGCGCGCGGGCGTATTCGTCCAC
AGCGTCAGCCGGAACTGATTCGGACCGATCTCCTGGAGCTGTGGGAAGAACGGATACGGG
TCACCGATGAATGCCACCATCGGGGCCTCGGCATTGATTATCATCTCCGCATATTTCCAG
TTGCCCCCCGGGTTGTTTCCTGGGTAGGTCACCGGCGAAACATCGATGCGTATTTTCTGC
TTCAGTACCAGCGACGGGGTGTCCTCGCTAATCAGCGTGGTTCCAGCGTCGCTAAGAATC
TCTACTGTGGCCTTTGCCATCACCGCACTCCGTAGTAGAACTTGACCGGTTTGATCGTGC
CGACGAACTGACCGCTGCCATTCTTGTTCAGCGCCCAGTACACCCGACCATTCGCGTAGC
CGACCACGGGAACGTAGCCCAGCGAGTCAGAAGGAATGATGGGAATGTAGAAGAACTCCC
CTGGCGGCAGATTGGCAGCAAAGCCATTGCCGGGCGTTGCATCCGACCACGCCAGGCCGC
ACAGCAGGCCCAATCGACTGGCGAGGTCCCACAGCCGATTGCCGTTCTCATCGTTCACTT
CCATCACGATCTGCATACCGCCTCCTGTTGGTTCAGGAGGGCTGGTTTTCCAGCCCTCCT
TGGTCTGTCACGGCACTACGCCCCATCGCATACGCAGACGCCCGTTCTGGTCGTAAACAC
GCCAGTTTCCGTCGCTGTACTCCGTGCGCATACCGCCGCTCGGTGACGACACACGGAACA
CGTCAGCCAGCACGTCGAACGCAGCCACACCGTTGGTGCTGGCGACCCTCAGGCCACCCA
CCTTGCCGTCCGTGCGGACGTTGATAGACCAGGACGCCATGCTCTCCATACCGCCAGCGG
ACCACGGGCCCGGCGCTCCCTGCGACTCAGTGGCCTCTGCCAACATCGGACGCACCCAAC
GGGTGAACGTCGCAACCGGCGAGGTCCAACGGGTGATGAGGAACATCCAGACGCGAGTTG
TGCCCGGCGGTGCCTTCATCTTCACGTAGTGCCGGCTATAGCTGGACAGATGCTGCCCAC
CGCCGGGCGTGCCGGCTTCGGGCGAACGCGAGGCCCCCAAGCTGTTGCCGTTGGCATCCA
TGAACTCCAACGCCACCTGGACGTATCGGTTGCCTGAGGCATACGCCGAAGCCATGTACC
ACTTACCCACCTCCGCCGTGATGGCGTTGCACCACTGAAGCAACGATCCCGCGCGGTCCG
GCGTGCCGGCCGTGATGAGGGCCGTGCTGCCAATCGGAACACCGGCGTCCTGCGAGCTAG
TCGAGGTCCACCAAGTCAGGCCGCGAGTGTCCTCCGGCGCCCAGTAGTTGGGCCAACCGT
CAAGGCCAGAGGTGAACGTGGCGTTCGGCAGGAGGTTACCGCCACCCAGTTGATCAATGC
TGGCTTCCATGCTCTGCATCACAGCCGCATCTGGGTAGTCATCCACCTTCACCTGGAGGC
CTTGGATCGCCTGGGCGTTCGCGTCGATCTTGACCCCGTCCTGCTGCACCTGAGTCTTCA
GCTGGTTCACCGCGGCCGCGTTCACGTCGCCAACCTGGGTTCTCAGCTGAGTCAAATCCT
GAGCGGTAGCATCCAGCGTGGTCCCCTGCTGGATCACCGTGGTCTGCAGCTGGTTGAACG
CGGTTGCGTTCACGTCGCCAACCTGCGTCTTCAGGCTGGTCAAGTCCTGAGCCGTCGCCT
CCAGTTTCTGGCCCTGTTGAGTGACCGTCGCGGTGAGCCCCTGGATTGCAGCGGAATTGG
CATCTGCCTTGGCATTCACCCCATCAACGCCGGTCTGCAGCTGGGTGATCTGCTGCGAGG
TCGTCTCTATCTTGTCCTCGGCGGTCGTGACGCGCGTCGTCAGCTGCTGCAAGGCGGTGG
TGTTAGCCGCAGTTGTTCCAGCCAAATCGGTCACATCGCTGCGTAAAGCGGTGATCAGCC
CTGCTTGCGACGTGATCGTCTCGTCATGCTGGGTAACCTTGGTGCTGAGATCCGATATCG
CCTGAGCGTTGTTGTTGCCCTGGTCAATGATCGCCGGCAGCGAGGCATTGATGGTCGTGA
TCGACTGCGCCAGCGCACCGGTTGTGGTCGCCGTGGCTTCCTCGAGCGATGTGACCGACG
CAGCAGTAGCAAGCGCCCCCTCCCCCGCGGGCATCCTGGCCTCCATGGTGCTGATGCGCC
GCACCTGCGCGGCATCTGCCGCAACGCGGGCCTTCAGCTCCTCGTACGCCAGGCCAGAGG
TCAACTGGAGCGGGTCCGAGCCGGTGTAGTTGCCTCGGATCTGCACCGCCAGCGTGTTGC
GCTGGGCGGCCTCGGCAGCATCGGCCGAGATCCGGGCCTCCGTTTCGGCCTGAACCACCG
CCATGGACGCCCCAGGCTGCGGGCGTCCGACGGCGACGTAGTCGATCAGGAAGTAGTTGG
CCACCGATTGCTCGGTGCCCAGCTGCAGGCGAATAGCGTCGACCGTAGCCGGCCACCAGG
CAATGTCCTGCACGTCCACGGTGGCCACTCCGCTGGCGTCCCACGCCGGCTCCGGGATGA
CGGCGCGCTTCTGCGTGCTCCATGCCTGATCCGTGGTCGTGATCCACTGTAGGGATCCGC
CCCACGCCGGGCTGCCCACACGCTTCACGCGCAGCTTGACGAATCGATAGGCGCTGCCGT
CGACGGCCAAGGCCACCGGCGACTGCACCCAGGGCGCAGTGGCATGGTTGGCGGGCCGCA
GCCAGCCATCCACGAGGGTGGGCGCACCGTTGCCCGTCCACCCTTCAATGGTCTGATTGA
ACGGCCAGAGCTTGATGCTGTCGAATTGCGTTCCGCTGCCGGCCGCGACCTCCGACACCG
CGCGCGCCAACGATTCATCGGCGCTTTGCCGCAGCTGCTCTTCGCGGCTGATCGCCGCCT
CGCGCGCCATCTTCTCGTTCAGCAGTGCATCGATCCGGGCCTGGGCCTCGGCGCTGATCG
CCTGCATGGCTTCGGTCACGCCCTGCTGCCGCAGCAGGGCCTCGGCGACCAAGTCCTGTG
CCGTCTGCGCCAGGCCGGCGGCGCGAGCAGCCGCCTCGTCTGCGATCGCTTGGATGCGGG
CACTGATCTCCGCCGCCAGCTTGGCCTGCTGTTCGGCCAGGTCCTTCGAAGTGGTGGGCG
GAACAACGCCCACCACGGTTCCGGTGCCTGCCTTGCCGCGAACGGTCGGGGTGATCTGGA
ACCACCACGTCTTGCCGCTGCCGTCGCTATAGACGTAGCGCGTCTCGGTGGTGCGGTGAA
TCTCCGTCCAAGGGCCGTCCTGGCTCTCGCTGCGCGAGATGACGTAGATCACGCCCTCCA
GATCGACGGCATCCCATTCGAGGACAACGCCGTCGGCCACCGGCGTGGGATTGACCCCAT
TCGCCGGCGGCACGTCCGGCGCCTTGAAGGGCACCGGGAACCACGTGGAAAAGCGCGGTG
CCACCGGTGACGCGGACGGCAGCCCGCCCACGCCGATTTCCACCAGCGTGAGTTTCCTTG
CTTGCATTGCTGATTACCTCGCGTTGAGTGCTTCGCGCAGCGCTGAACTGCTGGCGTTGC
GTACGCCCTGGGTAGTGGTGGACACGAGTTGGCGGAGCAGCTGGTTCTGTTCGGCGAGCA
AAGCGTTGCTCTGCTGTATGGCGGCGGTAGTTTGCGTCTGAGCGTCGTTGTTAACGACCA
GGTCGAACACGGCCCGGCTGAAGTTGTCCGGCAACGCCTCGATGGCGTCGGCCAGCGTCC
CCATGCTGGTGCCGTCCTGGGTGTTCAGGTCGCCGATCTTCATGCCATCGATGAGGCCGG
TGACCCGGCCGTACAGGCTGTTGTAGTCCTGCCCGCTGGCGTACAGGTTCCGACCGAAGC
CCAGCGCGGCCTGAGCGGCCGCCTGCGCGGCGCTGGTGTCGCCACCGGACACCGCCCGCT
CCAGCTCCTTCATCGCCTCGCCCAGCTTCTCCTGGTCCGTCAGCGGCGAAAGGTCACTGA
TCGACAGGCCGTACTGCATGGCCTTCTTGTCCTTGTCGATCTGCGCCTGCAGCTTGCCCA
TGTTGGTGGCACGAAGCGCCTCAATCTTGGCCAGGTCCTCAGCCCGAGCGCCGGACAAGC
CGAGCGCTTTGGCATAGTCGTTGGCCGACTTCACCTGCTGGCGATACGTGCGCTCGATCG
ACAGCGCCTGCGACTGGTACTGCGTCAGGTTGGCCGTCATCAGCTGGGTGCTCACATCGG
CCATGAGGCTGGCGTAGTTGCCGAGCAGCCCGGTCACCTTCTGCACCTGGGTGGCCAAGT
CCGTGCCGGCGACGCCGGCCAGGTCCTGGAAGTAGTCAACCGCCTTGTTGACCTTGTCGA
CCTCCAGCCCGTTGAGTGCTCGGCCCAGCTCATCGGCATTGCCCACGGCCAGCGCGATCG
ACGCACTGAGCGCGGTGAACACGTCCGCCGACTCGAAGTAGCCGTCGAGCTGGCCACCGA
ACCCCGCCGCCTTGACCGCCTCGGTATACAACCGATTGGTCATGTCGGCGAGGTAAGCCT
CCAGCTGCGCCTTGGCCTCGGTGGAGTCCGCCGACAACTGGAGCTTGCCCAGGTCTACAC
GCACGCTGCCGAGCTTCTGGGTCAGGTCCACACCCAACTGCTTGGCCAGATCGGTCGCCG
CGCCACGCACCTGCCGCGCCGCCATATCGAACGTGCGATCGATGCCCGGATCTAGCGCGC
CGAACTGTGTCCACTTCTTGTCGCTGCGGAACAGGCCGCCCTTGGCCTTGATATCGGCAT
AGCTCTGGCCATCGAATCCGCCGAAGCCATAGCTACCCGTGATGCCCTGCCCGGTGACCT
TGGGAGCCTGCCGGCCGAACAGCTTCGCGTGGATGCTGGAGCCGGACAGGATCGACGCGA
CCTTGTCGTTGAAGCCCAGGGCGCGGAACCCCTTGTCGGCCAAGCCGACAGCCCCGGCGG
TGGCGATTTTGCCGGCCCAGCTCTCACCATTGGCGATGTTCCAGCCCTGGTCGAACAACT
GGGCGTTCTTCATCATGCCGGCGACGATCCAGCCGATGATGGGGACCGCCGCCGCTGCTG
AGCCAGCAGCGCCTGCACCCGCCGCACCCGCGCCGGCTCCTGCACTGCCACCACCGATCA
ACCCGGAGAAGCTGGAACCGGTCATCCCGGCCATGCTGGTCACGTCGCCGAAGCCTGTCA
GGGTTCCCGCTGCGGCCCCGGCGGAACGGCCGAACCCGAACAGGCCCTGGCCCTTGGAAA
GCAGCCCGGCCACCGTGCTCACGTTCTGGCCGCCGGCCGCAGAGCCATTGCCGCCGAACA
ACCCCATCAGACTCTGCAGGTTCAAGCCACCGCCCTGCCCGTTCATGCCGTTGAGGATCT
GCGCCTGGATCGGGATCACCAGCTTCTGCTGCAGGAACTCGCGGGCCAGGTCACGCAGGC
CGCGCTTGGCGGCATCCTTCAGGTCATCCCACAGGTTGTCGAAGTCGCGCATTCCCCCCG
CGACAAAGTCGGCCATCGCGTCAGCGGCGTCTCCAACGCCGTACACCAGCACGTTGGCCC
ACGCCTCTACATTCGCAGCAGCTTCCTCCACTCGCAGAGACAGATCAGCCGATGCACGAG
CCGCGGCGAGCATGGACTGCTCGTAAGCCTCGTAGGAGGCTACGCCCTTCCTCCTGGCAA
GCTCCTCCTTGCTACCTGCCGCCTCGACGGCTTTCTGCAACTCCTGGCGCATATCGCGCT
CGTTGATCATCTGTCGCCGCGACAGTTCCCGTGCACGCCCGACCTTTCCAAGCATGGCGA
CTTCAGCATCCATCGTCGCCACCAGCGACTCCGGGCTTGCCAGCGCCTGCTCCACCTCCG
CCGCGACCTTGGAGTACTCAATCGCGCTTTGGGCCATCAGCACATTGGCATCGGCTTGCG
CGATGTTCCCTTTGGCCAGCAGGCTGTTGTACTCGGACATGTTGCCGAGGTGCTTACCCA
TGGCCTCGGCCAATGGGCCCTCCATGGCCCCAGCAGCTTCCTCTGCCTGGCGATGATATC
GGGCAATCTCGTCTGCGCGACGCTTTGCGTCTGCGTCTGCCTTGTCCCGTGCGCCCTTGT
CGATGTTCCCGGTCGAACGATAGCCAACTCGATCTGACTTTAGGGCCGAGTCGGGCATCC
TCTGCCCGTTCTCGAGCAACGTCACCTGCGGCCCATACCGGCGCGTCAACTCGCGCTGGA
TCCGCAAACGCTCGGCCAGCAGCCGCTCGGCCTCTTTGTCCCTCTCAGGCGATGGTGCTT
CAACCGAAAGCAGCAGGCGCCGCCGCGCGAAGAGGTCACCCATTTGCTCATTCAGTGCGT
CTTCGGTCGCGCCGCTCAATGCCGTCGGGGTGGCCCCTTCTAGAGCCTGCAGCTCTGCGT
ACTTCGAGATCAGATTGACAATTTGAACCGCGCCTTCTGCCATCTGACCAGTTAATTCTG
CGGCCCACTTGGTTACAGTGGCGAAGGCGTTTCGCGTTTGCTGTGACGCCATGAACTCCG
TCAGGTTGTTCAACGTTGGCAGCAACTCTTCCGCCACGCTGACCTTCAGCCCCATCATCG
CCAGATCCGCCTGTTGTGTCATCTCGCGCAGGCGATTCGTTGCCTTCGTAGTTTTACTGT
CGATGATCGCGCCCGCCGCATCCGCAGCCTCACCCCATTGTCTGAAGCCGGCACTGTTGT
TACGGAGGAGCGGTATCAACATGGACGAGTCGCTGGCAATGGCCTCCATGTAGAAGGTCA
GCTCAGATTGAGAGAGATTCGCTCTCTCAAGGCTCTTGAAGTAGAGTCCAAGCGCATCGG
GGCCAGACAACTTCCGCATCTGCTCAGCGGTTACACCGGTCCGCCTGGCGATGTTGTCGA
AGAAGTCCTTCATGGCGCCGCCGCCCGTCTGGACGTAGTCGCCGATCTTGTCCTGCACGT
CCTTCAAGATATCGGCGAGCTTCTCGTGGCTGATCCCAACTACGTTCGCCCCCGCAGCCA
TTCGCTGAAACGATTCTGAGCTGGTGCCTGACAGGGTGGCCAGACGATCGTACTGGATGC
TCAGTTCCGCTACTTGGCGGGACCAAGCAACGGCCGTAGCGGTGGTACTTGTCAGACCCG
AAGATATCGCAAGGCCGATGGCAGTCCCTGCCTTTCTGGCGACAGCCTGCATCCGATCCA
TAGACTGCGAGAACTGTCGCTCTGCCTTTCCGGTGTCCTTAACGAAAGAACCCGTCTTCA
TCAGCAAATCAACGGTGAGGGTGTAGAGAGACATATCGGCTCCAGAAACGAGAAAGCCCC
GCGCAAGGCGGGGCTTTTGATTGGGTGCCGATTGATCGGCTATTCACCCATGGTCTTAGA
ATGATGGCGTTCTGCCTGAATCACGCGGGCCAGTGCGACTAAGAAGACGCCGAATGCAAT
AGCACCGACACCCATGGTCCCCTGGGTGAGCATTAGCAGTCCGGCTATCGCTGCCAACAT
TCCAAGAACGGCCAGCACGATGTACATCGCTTCCCCTCGATTGTGATAACGAGGAGGATG
ATGCCATCGTTCCAGACAGAGGTCAGGCTGGCACGTCCTCAAACTCCATGTATCCGCTGA
AGTACTGCCGGCTGATGTTCTCCGCCGACGGCAGCTGTGTCGGATAGCCGTAGAGCGCCG
AGCGCGCCGCCAGCAGCGGGTCGAACGCCTTGCTGACCATGTCCCGGTACTGCGGCACAA
CGCAGGAGCGCCTGCGTCCCGCGATCGCTGCCGCCACCGTCTCCCAATCGGACCCGCCAA
GTCCACCGCCGCGCACTGCAGCAGTGGTCCGACCCGACAGGGTGCACGTCAGCCGGCGGT
ACAGAGGTCCAGGAACCGTGTTGACCTGGCCGCCCTTGGTGCGGGTGTGCACGCTGGTGT
CGATTGTGGACACCGCCCAACCGTCGCTGATACCCACCTCGACTGCCCGGAAGATCGCAA
TTTCGCCCACGTCGACGTTCGTGGCAGTTGTGTAGATCTCGACGGACACCGTTGATACCA
AGGCGCTGGCCTTCGGGAAGAGCCAGGCGCAGACACTGCCGTCTGGCAGTCGCACGGTGG
TGGCACTCGCGCCGGCGGCGCTCACCTGGACGCCGGGCGGAATGTTGAGGCCGAGAATCG
CGATGATCCCCGGCACAACAGCTTCGGCCAGGGTGATCGTGATCGCCAGCGAACTGGTGC
GGCGGATCCGAGACGCCCTGCCAGGCTTTCCGTCGAACAGCGCCGAGCCGTGGTCCGCAC
TGAGCCACGTGCCACCAGTGAGGGTCACCGTCGTGACAGCCGGCATGCCATATCCAATCA
ACACGTCATCATCCCCACACCGTCAGCACCACGTCCCCCGTGGCAGGGTTGCGCTCTACA
CGGCGCACCAGCACCGGCTTGCCGTCGTCAAGACCGTAACGTCCGTAAGTGATCCGGCCG
ATCTGTCCAGGCAGCGGCGCCAGGTCCTGATCACCACGCACCGCCAGCTGATAGAAGTGC
CGCTGCACCCCATACAGGGCGAGGACGCGATCAATCTCCTGTTGCGCGTCGGCCGCATGC
CAGAACAACGAGATGACCGGGTCAGCAGCCTCTGCCCGCTGGTAGTGGGCGTGCAGCGGA
CCAGCGCCATACACCTGTCCCCGGTAGAGGCCGGTCAGCTCATCGCGCCGGGATTGCGGC
ACGTCGACAACGTCGGTGACCAGGTCCGATGCGCCCAGCGCCTGGCCGTTGGGTCGGTAG
GCCATGCGTCGAGTCAGGTTCGGAGCATCATCGGGCACCATGACCAGATCAGCCGCCAGA
TCATCCTCCGACAAGTCGAAGGCGAACGCGCCGGCATAGGTCTCGGGCGCGGTAACGCGG
GCGAAGCGCAGCAACCCGGATGGATCCTGATAGCAGCCGGCGCCGTAGCTGGGTAGCAGC
GCATTCAGCGCAGCGCGGCCGGTGATGGCTGTTCCTGCGTAGTAGCCGACGCCCATGTAA
CCCGTGGCTTGGTCGATATCCGCACAGTCGCTGGCTGACCACGCCGCTTTCCCCAACCGG
ACCATCACGTCCGCCACTGCCTGCTCCAACCGCGCCGGCAGCATGCCCGCGCCAATGCTG
GACGCATCCACCACCACCGGCGCTACGGGCGGCGACTTCATCAGCAGCTGCTGCCCATCC
GGCGCTTGGGTGTAGGTTCCTGCCTCCATCAGGTCGCCGCGGTCCATCACGGCATCCACG
TATACCCGTCCGTCAGCAACGAACATCGAGGTGCCGTCCGAGTTGGCTCCCATTGCCGGA
ATACTGGCCACCGCACCGATAACGACGGGCTGTGGCTTCCATGCCAGTGACGCCACATTC
GGCAGGAACACGCCCCGGTTGATGGTTTCTTCCAGGTAGTCGTGCGCATCACGCAGGTGC
AGCGTCTTGGTGCCGTCGTCGTTGATCTCGATCTGCTCGATCGCGCAACGGAAGGCCGGG
ACCGCGTCGGCCCGCATCCCGTTTTCGGGCGCAAGCAGGATCTGCACCGAGCTGCCAGAG
GCACCAGTGCCCGCCATCCCGTCCAGCAAACCTTCCGCATCGACCACGACGCACTCGGCG
GCCGCGGCCTGGGACACCGGGTCACCGCCCCACGGCCAGAAGGCCAGCTCCTGGATCAGG
TTGACGCCCTCGGCCACCAATCCCTCGTAGCGAACGTTCGCCGGGCTATCGCCGGGGGCA
GACAGCCAGTCCACGTCGGCCAAGCGCGCGGTGCTGGCGGTAGAGCTGGGAAGCCGCCAA
CCGGCTGCAGCCGCGTCGCTTCGCGGCCCCCACTGCCCAGCGTTGACCGCAAGGCACAGC
CCACCGGCCTTGGTGGCGGCAAGCGACGCGGCGAAGAACAGCGGCCCGGACAGCTGCAGC
TCGCGCACCAGGATCTGCGCGCCGTTGAGGTAGAGCCGCAGCTGGCGAGGGGTCGAGAAC
ACCACCTGCAGCCCGACAATGTCGCCGTGGGTCGCTGTCGGCAGGCCAGTGGCGATCGCA
CCGCCCGCCTGCAGCAGGCGCCCGGCCGCGAGATCCCAGCCGATGCTGGCGAGGTCCGCA
CCCAGCGCCTTGTTCAGCGCTGCGGGGCCGGTGGCGAAGCCTACGAGGGCTGCAACGGCG
TCATCGCCCCACACGGCAAACTCCACGCCCACCGTGCCGGCATCAAGGCCGAAGTCGGAG
CGCGCGTGGCTGGCCAGCGTGGTGGCGCCGGTGGCGGCCAGGGTAAGCCCGCCATCTCGC
GCAGCGAGTAACGGGCCAATGGGCGTGGCGGCGAACCGCCCGAAAGTGTCGGTCATGGTC
ATCCCAGTCCATCGAACCAGTCCTGCGCCTCGTCCTCATCGGACCGTGGCACGAGAGCGT
CGAGGTAGTGCTGAAAGGAGCGCTTTGTCCCGCCTTGGCTGTGCGAGGCGGTTATATACG
CGGCGAAGGCAGCGGGCTTGATGTACAGGCTCACAGGGTCGATGGGGTTCCGCTTGTGGA
ACTCCCACCATTCCAGGAACTCGCGGCGCGACATAGTGGCCCGCAGGTCCGACACCGTCC
GGTGCAGGTGACCGGCGAGGACCTTCCAGAACCAGTCCTCGCCGCGCTGCCTTAGCCGTT
TCCCGCGTCGGCCTGTGCCTGGGCAGCTTCGTCACCGAAACCGGAGTGCTTCATGGCCAC
GCGCTGCAGCTCAGCGGCAACGAGCGGTTTGAGCTGGGCGGCCTGCTCCACGTTCATTAC
CGGCTTGCCGTCCTCGTCGCAGATGGTCGCTGCGATCAGCTTGGCGCGGTCGCCTTCACC
CCACAGCTTGCGGAACTCCGCATCCGGCAGCTCGCGGACATGGAACTGCGCCTTGGCTCC
GTTGGGCAGGGTGATCGTGTCGGCGTGCACGTCCTTGGACGCGAACATGCCCAGGTTGGT
GAACGACTGCAGGACGCTCAGGGGCTGCTGCGACTGGGTTTGGGGGGTGTCATTGGTCTT
GCTCATTGGCCGTTTCCTCGAATGGCGACAGGGCGCGCGGGCCGCGCACGGCTAACACGC
GGAGGATCCGCGCGCCCCGTCAGAGAGATGGCCCGCCGAAGCGGGCCTGGGTGTGCGCCG
TTGCCGCAGCCTTACGGCGTCGGGCGGTGCGTGGTGACGGCGCCGGAGCCGCGGATGGTG
ATCGTCGCCTTCCAGACGTCGTTGTCCTGGCTGGTCACGGCGAAGTTCTGCACGAAGCCG
TCGAACTGCTTGGACAGCACGTCAGTGGGCGGGGTGATCTTCCCGGCGATTGCGGCCGGC
TTCGCCGCTCCTTCGGTTTCCGACTTCGGCGCGGTCACCAGCCAGTTCACGACGGCGCCG
GTCTCGTGCAGTTCTTCCAGCTTCTCGTGGTCGACGCTGTCGTAGATGATCTCGATGCTG
GTGCTGCCGGTCTGCTTGCGGCCAGCGACGAACTGATCCCAGTCGTCGTCGTAGTCGGAA
ATATCGATCTCCGATGCCTGGCCATCGGGGAAGCCGACCGAACGAAGGCGGGTCACCTTG
ATGACCTCGGCCGCGCCGATGGCGACGAACAGCTGCGAGTGCTTCGACTTGATTACCTGT
CCCATAGAGATTTCCTTGTGTTGCGCCCGTCGCCGGGCATGAAAAAGGCCCCTTGCGGGG
CCGGTGGATTGCCGTTGTGGATCAGCGCAGTTGCAGGAGCCTGGCGTCGAAGGAGATGCC
AAAGGCGTCCGTGCCGTCGCTGTCAGGCGTCGGGTTGTAGGACTCGATGCTGCCTACGCG
CTCGATCGCATCGCGGATGGCGACGGCCGCGCCGTTGGCCTGAGTCAGGGCTTCTCCCCA
CACAGTCAATCGGACTCGCCAGCCGTCGGCCGGCGGCACCTCGGACAGCATCGCGGTGGG
CGAACCGCCGACCACCTCCCATGTCGCGTAGGGCAGCGTCGCATCCTGCGGCGCAGTACC
TGGCCACAGCCTGATGGGATCGCCGAGCACCAGGCGGACGCCTGCTGCGTCCTGCAGCAG
GGATTGGATCAGGGGAACCATCATTTCCAGCCCCCCTTCTTCAGTTGCCTGTCCAGTGCT
GACCAGGTCTCGTTGATGATCACCTGCGCCGCCTCCGGGCCCTTAGCCTCACCTGCTGGC
GTGAGGAATGGCTCGGCCCTCATTTTCCTGGTGCCGAACTCCTTGAACCGCCAGTAGTAG
GCCCAGCCCGCCTCCTCGTAGACCTTCCCTACTCGGCCGCGGCGGCGGTTGCGCTTGGTG
TTGGCGTACTTGCGGCGGCGACCGGTCTTAACCCCAACCGTGAAGTACTCGCCGCCTTGG
CCTACACCTGCCCGCTGCCGGCTTTTGGTGTTGGCCCGGCGGGTGACGATCTGCGAGACC
ATGAACCCCGATGATCTCGGAGCCCGCCGCCGGGCGTCGTCGCGAATGACGTTGCCGCCC
TTGCGCATACCGGCTTGCACGGCTCGCCCTTGAATCGCCTTGGGTGCCTCCCGCAGTGAA
CGCAGGAGGCCGTCCAGGCCGTCGATCTTCACCTGCTCAGCCATCGGACACCCCAGCATC
GACCATCAGCGTGATATGCCCACGTGCTGACGCATCCGGCAGCACCGCGCGAATCGCGTA
CACATGCCCGTCGAACACCACACGCATGGTCGGCACTACCCCGGGCAGGTAGGGGATCTC
GATGCGTGCAGTCACCTGCCCATGCTCGGCGGAGGCAGCAGTGAACTCTCGACCCGAAAG
CGGAACCACCTCTGCCGGCACGTCAGCCCGCCATCTATGCCATTGCTTCACGTCCCCGCC
AAGCGGATCACGCACCGGGCCGTAATCCTGCAGCTCGATGCGATGCCGGTACTTGCCCGC
CCGCCTCACGGCAGCACCCGTCGGTAGGGGAACATCAGCCGGTCAAGCGTCGGGTTCTCG
GCCAGTTGCGAGCCGGCCACCACTGCCTCGCGGTTGGCGTACAGGTCACCCAGCAACAAC
AGCACGGCCGCGCGCAGCGGCCCCGGAAGCGGGCCAGGTGTCGTCGTGAACTTAACGGGA
TAGGCGCCCGGTTCACTGTCGAGCGTGGCCGGCTCGATCGGCAGCGGAGAGCGGCCCTCG
CCAACCGGGGTCCACTCATAGGTCGCTGCTGCCAACGCATACCCCGTGGTGCGCTCCACC
GACTCACGCGAGGCGGTGACGAAGGCGCCGATCAGCGCGTCGTCCGCATCGTGGATAACT
ACCAGGTGCGCCTTCGCTTCGCTCAGCGACACGGGTTCCTCTGCCGCCGGGGTCAACGTG
CGCAGCATGGGTCATTCCTCCGGCGTGGCCGACTTGATGGCATTGGGGTGGGGGTCGATC
AGCCCGCCAAGGCGCAGCGCCTCAACGTGTGCCGCGTTGACCTGGATCACCTGGCCAACC
TTCCCGAGGTGGTTGTTACTGAGCACCAGCGCCGGCACGGTTTCGCCCTCCGGCGGAGCC
GGTACTTCATCCGATGGCGGCAGGTCGTTGTCCGCCTCCACGGTTTCGGGCCTCTGGCTG
TCTCCGCCCTCGTCCGTCTCCGGCTCACTGACGGCATCTGCCGCGTCAGCGTCGTGGCTT
TCGGCGTCCGTCTGCTCGCCCTGGCCAGCCGCTGCGTCCACTACCGCAGCGGGCGCTTCC
CGCGCGTCGGCCGGACCGCTGGTCGCCTGCGCGGAGGTGTTCTTCTGCTTTGCCATGATC
GTCTCCGAGGGACGCCCGCGCTGGAGCGTCCCTCCGTTCGTGGGCCGAGGCGGTTAAGCC
GCAGCGCCGTGCTTGAAGGTCTTCACCGCGCCGCCCACGTCAACCAGGTTGCCGCCAGAG
CGCATCCAGGCCATAAAGCCGACCTGGCCCTTCTTCACGTAGGCCGAGTCGTTGAAGCGG
AACAGGGTCACGGCCATCACGTCGCGGATCTTGTAGTAGCTGAAGTCGCCGAACGCGATC
GAGGTGGCGCCCGCGGCCGGAGCCGGAGCGTGCTGGTTGATCTGGATATCGCGGTTCAGC
AGACGATCCGGCGCACCGCCCGGATTGCCCTGCTCGTAACCCGGCACGAAGATAGGCCGG
CCCTGGTCGTCCTTCACCTTGCGGATCAGCTTCAGCATGTCGTCGTGGAACATCCACTTG
GCCAGCTGGCGATACGCCGGATCGACGCTGTGCTCCAGATCGACCAGGTCGTCGTAGGTG
ATGATCGGCAGCGCCGAAACCGCACCGATCTTGCCCACGGCCGCTGCGGTGAAAGCGCCC
ATCGGCTGACCCACGCCGGTGCCGACGGTGTAGTTGCGATTGGTGACACGGCCCAGGCGG
GTCTGCAGACGCTTTTCGATGAACCCGGCGATATCGGCGGTGCTGTCCTGCAGCAGCTCC
CACGGCACGGTCACCACCTTGGAGCTGAACTTGTAGACCTGCAGACCCTTGGTGCCGAAG
GCCACGTCCTGATCGGTCGCCGACTGGTTCTCGGCGACCAGCTCACCCTCTTCCGAGGTG
CCATCGCTGGTCGGGTACTGCATCGGCTCGCCGCCGGCCGTGCTGAATACGTCGGCGACC
TGGCGCATACCGCCGAACGCCTTCAGGGCGTCCAGGATCTGCTTGGCCAGCGTGGTCGGC
ACGGTGTAGCCGCCCTGTTCCGGGTTGACGGCCGGGTTGCCCGACATGGCGGCGTTGACC
TGCTTCCAGTCCTCTGCGCTCAGGGCGCTGTCACCGGCACGTGCCCAGCGGTCGAACAGG
CGCATCTCGTTGGACAGCTCCCGGCCGCCGCGGTTGGAGGCGTCGTGTTCACGCACGCCC
TGCTCGCGCAGTGCCTCGTCGGCTGTCAGGTCCATGACCTTCTGATGACGCTCGATCGCC
GCGTCGATGCGCTCGATCTCGGCGATGTTGTCGTCGTACTTGGCCTGGTTCTCCGGCGTC
CACTTGTTGCTGTCACCGGTGCTGGTGTCCAGCAGGTTGCGGGTTTCCTTTGCCAGCGCG
GTGCGGCGCTCCCGCTCGGCCTGAATGTTGAAGGGCATTGGTGATTTCCTCGTGTCGAAA
AAAAACCGCCTTTCGGCGGTCGGGATGAACTGCGGGCGGGAGTCGCTTACGCAGCGGAGC
GTTCCAGCAGCGCCAGACGGCGCGACAGGTTGGCCTTGTGGGCGGCGGCGGCGCCGTCGT
CGGGGTCGGGGGTACGGTTGGCCAGCGCGGCAGGCGCGTTGTCGTAGGCGGACAGGTCCC
AGGTGTTGGATGCCTTCTTCTTGCCCACGATCTCCACCACCTCGTCTGCGAAGCCGTGTT
CCTTGGCTTCGTCGGCCGTGAACCAGGTCTCTTCGTCCATCCACTGGACGATCTGCGCCT
GATCCTTCCCAGTACGGCGGGTGTAGTCGCCGGCAAGGCCGGCATCGATCTTGGCCAGCA
GTTCACCGGTCTTGGTCATGTCGGCCTTGTTGCCGACCGTGATGGTCCATGCGTTGTGGA
TCATGAACGCACCACCTTGGCTGATCTCGACCTTGTCGCACGCCATGCAGACCCCGGTCA
TAGCCGAGGCAGCCAAGCCATCGATGTGGGCGATGACAGTTGCCTTGTGCTGGGCGATGG
CGGTCATCATCGATCGGGCCGCAAACACGTCACCACCGGGCGAGTCGATGCGCAGATGGA
TCACGTCCGCGTCGATTCCGGCCATGGCCTGGGCAAACATCGTCTCGTCAATATCGCCCC
ACCACCCGCCGATGACGCCGTGCAGGTAGATGGTCGCCTCCTTACCTTCGGTCTCCGCCC
GGATGGGCTTGGACTGGCCGGCGTTGTTCTTGGCCAGCTGCAGCAACTTAGGAATCGGCA
TCTTCAGGGTTCCTTTCAGGGTCGTCGCTGTCCGGCTTCGCCGGTGGCGCGGGGTCTTTC
GGTTGGTAGAGCTTGTCGCCGCCCTCGATGGGAGGCAGGTTCTTGAGGCGGCGGACTTCG
TTGACGACCATCCAGCCTTGGGTGCCAGGGCCACCCAACGCCTTGCTGAAGTACTCGGCC
TGCGTCTTCGAGTCGCCGGCCATGAACATGTCCACGTTGTGCTCAACGAAGTAGCGCGGC
GTGCGGAACAGCTTGCGGTTCAACTCGTCCTTGATCCGCTTCAGGTGCGGGCCCAGCGTG
TACTTCACGAAGCCGATGCCCATGCTCTCGATGCCACTGCCCCAGCTGGTCGACTTGGTG
GTTTCACCGATCATGTGGGGCGGCACACCGAAGGCGCGGGCTACGTCGATCACCTGCCAC
TGACGCGACTCCAGCAGCTGCTGGTCGACCGCTGACATGGTCAGTTCGTGAACCTCCAGC
CCCTCGGTCAGGACCAAGGGGATCCGACGGTTGCCCTGCACCCCGCCGTACTTCTTGACC
CAGGCGTCGCGGAAATCATCCTGCTGCTCCTTGGTCATCTTGTTTGGCGTTCGGATGGCC
ACTTCGGGCTTGCCACCCTCGCTGAAGAACTTGCCGGCGTGCTCGTCACCCTGGATGGCG
ATGCCGATGCCGTTCCGCGCGCCCCACTGGATCACCGACATGCCGTGCACGCTGTTGAAA
CCGAAGCCGGGGAAGTGGAGCACATCGTCCTGGTCAACGGTGAAGTAACCGTCCGCGTCG
TGGAACGTGTACTGCAGGCGCGTCGGCTCCCGCGGGCTGGTTTTCTCCTGCTTGAGGATC
ATCACCCTGTCGCGTGGCCAGGGGATCAACCCGGTCGCCACCCCGGCACGGTTGCGCGTC
ACGTACACCACGCCATCACCGCGCAGCAGCATCTGGCCGACGATGAACTCCCAGCCGGTG
GCGCTCGACCAGCCGGAGGAGAACTGCTCGTTCAGCAGCCACCAGTAGTCATGCTCCGCC
CGCTTGCGATGGCCGTCCACCCGCTCGAATACAGGCAGCGGCAGCTGTGCGATCGCGCCG
GCCAGCAGCGAAACGGCAGCGAACACCGCCGAAACCCGCATCGCCGATTCCGGGCTGACC
ACGGCTCCGGAGGCCGTCGTCGGGTTCCCGAACACCTCGAACATGCGCATGTCGGAGGAC
TGGATCACCTCGCCGTTGACCAGGTTGCTGATCGTCGGCTCGATACGGTCGCGGGCATCG
GCCCGCCGGTTCTTCTCGAATAGTCCGAACATCAGTCGATCACCACGAAGCCTTGTTGGG
TTGTGCCGGTGTCCCGCGCCTGCATGGCGCGGCCCATGGCCATTATCAGCGCCACCGCGC
CGTCGATCTTGCTTTCCATCTTTTCCTTGCGGGGATAGACGTGTTCCTTGGCATCCACGC
GCGCCACTACGTTGCCCATCATCCAGGTCATGGCCGCGTTGCCGTCGTGCCACAGGCGCC
GCGACAGGATGAGCGCCTCCACTTCTTTCATGGGCTCGGACAGATTGCGCACTGACTGCG
CCATCTCCACGGTCGGCAGCCCTTCCTGTTCAAGGCGCGTCATCAGGTACGCCGCTTGGG
CCGGGTCAAAGGCAATGTCCCGCACGTCGACGCCCTGTGCCGCAAGCTCTTTCAGCTCCT
CTTCGATGAACGCGTAGTCCGTCATGTTCCCCGGCGTGGACACGATCAGCTCGTCCAGCA
GGAACTGCTGGTACTTCTCGCTTTCCTCCACGGCCGCCTCCGGCACGTAGAACCGGGGAA
TGACGTAGTAGCTATCGCCCTTCTCGAACAGCAGCACTACGGCAGCCACGTCCAGCTTGG
ATGCCAGATCGACGCCGACCCAGCACGGACAGCCCGCAAAGTCGGACACCTCAAACCGTC
GCTTCTGCCGCTGCCAGGCCAGCATGTTCATCCATGCCAGCTTGGCGCCGACCCAGTCGT
TCAGGTGCTTGGTACGGAACGCGCTTTGCTTGCTGGCCGACCGCTTTGCCTTGGCGAGCT
GGTCGAGCAGGAACTGCTCGAACACGGAAACGCCGTAGTTCGGGTTGGCCTTGCGCAGGC
TCGCCGGATCGTCCCAGCGGTCGCCCTCGTCTATGCAGTAAATCGCCGCGAACACTGTCT
CATCGGTCACCTCGCCGCGCAGGATCCGGATGGCATCGCCTGGCATCTCGAAGCATGGGC
CGGAGAGGTTGGTGCCTGCCGTGGTGATGATTGACAGCAGGGGCTGCTCGCGCGCGCCCA
TGCCGGTTTCCATGGCGTCGACCATGTGGTCATCGTCATGTTCGTGGTACTCGTCCACCA
GCGCCGCGTGCGGGCTCGAGCCATCGCCGGGCTTGCCGATCATCGTCTCAAACTTGGACA
TGTCCTCCATGACGAACAGCGGCCCCGGGTTCTTCGGGTTGCCCGCCTGTTCGATACCGA
AGCGGGCGCGCAGGGCCGGCAGTTTCTGGACCATCTGCCAGGCCGGGCGGAACACCTCGT
ACGCCTGTTTCTCGCTGGTAGCGCCCGAATAGACCTCCGCGCCCGCCTCGCCGTCAGCGC
AGAACAGGTACAGCCCACGAGCAGCCAGTCGCAACGACTTGCCGTTCTTGCGCGGGATCT
CCTCGTATGCGCGGCGGAAGCGCCGGTGCCCGGTCTTCTTGTGGACCCAGCCGAACAGAT
TGCACTCGATGAAGTGCTGCCAGGGCTCCAGCACCAGCAGGCGCTTCTGCGCCGCCCACT
TTCCTTTCGTGTGCGGCATCTTCTCCATGAACCGCACCGCGCGGTCCGCCTTCTCTGCGT
CGTACTTGTAGGGCCAGACGGCCCCCTTGCGCTTCAGGTCATCCAAGAACCGCTGGCACG
CCAGACGGATGAACTCGCCGGCCGGGATCTTTCCTGACGTGACGCCCTTGGCGTATGCCT
TGGCTGATTCGCTCGGCGTCATGGATCAGAACTCGTCGAATGGGTTGCCCTCCGGGGTCT
TTTCGGTCCCCAGCTTCTGACGGTCAGCCGGGGTCAGGCCCAGGCGCGCCAGGCAGCCGA
TCAGGTGGGAGTACTTGGCCGCAACGAACTCGCCGCGGTTGGCACGGAACTCGGAAAGCA
GCGATGACGCCACCTCCATGATGAAACGGTCGGCGCTGGTCAGAACGCCAGGCAGGGCGC
ACTTCTCCAGCTCCTTCCAGACTACTGCGACCTCGGTCGGTAGGTGTGCCGGTGCCTTGC
CCAATGGAGCATTCGCCTTGGGCGCTTCCTTCTTGTAGCGCTGCGGATCCTTCCTGGTCG
CGCCCTTCAGCTCGGCCAGTTCCCTCGGCTGTCGATGGCGAGCCATCGGACCTCCCATTT
CTGAAATTCAAATTCTGCGGACGCGAGAGGAAAGGGGGGCGCGCGTATCGAGCGGGGAAG
GCCCTCAACTTTGACCCTCCCCCCTCCCTTTCCGTTCAGCATTCGGTGGATAACTCGCCG
CTCGTTCAGCTCCGCCGGGCTGGCGGGCATCCCTGCCGAACCCGCCGTTCTCCCGTGCAG
TCTTAGCGCTATGGCACGGTCGGCACAGCGGCTGCAGGTTGGTGTCGGCGTTGTTGCCGT
CGTCCCCGTTGATGTGGTCGACCTCAGTGGCCGCCCGCACCCTGCCCTGCTCAGCACAAC
ATCTGCACAGCGGCTCACGAGCCAGCACTACCGCACGGATCCGGCGCCACAACGAGGAAT
TGGTGGGCAGCGCGCGGCGCGCCTGTCTCTTGCGAACCTGGGCGCTGGTCTCCTTGTAGG
GGCGCCAGCCAGCCGCACGGTGCTGGGGTGGCCGGGTTGGCATCAGTAGGACTTCCCGTC
CAGATCGACACGCTCAGGCTCGGCACCTTCATCCTGCACCGGTGCACCGGCCTCCTCGCC
CAGCAGCTGCGCCACTGCCTGCACCAGCAGCCCCACGTGTATTGCCAGCTCGGCGATCTG
CTTGCCCTGCTGCTCGATGATCCCGACCAGTCGGTCGATGCGGCTGTCGGTGCTGCCCTC
AATCGTCCCTGCCAGCGCAGTCGCAACAGCAGCGCGCGCTACCTCTTCAATCCATGCAGC
GTCCATCACCAACCCTCGTCGTTCGCAGTACCAGGCCGCGGCGTATCCACCGCTCGACCC
GCTCCCAGTCCGGTTCCATGTCCGTGGTCCGGGCAAACCACACCACAGCAGCCAGATACC
ACCGCAGCCACCAGCGCGGGCGCACCGATGCAGTCACTGTCGCGTGCATCAGAACTCCTC
CACTTCCCAGCCACTGCCATCGCGCTTACGCCGCACCTTCACCGCAATGAAGCGGAACGG
GTACATGGCCGCGGCAATCTTGATCTTGGCCCTGGCATCGTCCTGCCAGTGCCCTTTCAC
CTCGTGGCACTCCATGACGCCGTCGGCAGCCATGACTGCAAAGTCCGGGGTGTAGAACGT
GTTGTCCGCCAGGCGCAGCTTCATGCCCTCGAACCGGTGCCATTGGACCTTGCCCACAGC
CTGCAGCGCGCGCAGCCGCTCGGCATACGCCGCCTCGGTCTTGTTCATCTCGCCCGCCTT
CAACCGGCCCAGCGCCAGCATCCGGCGGTTCATGGCGTCACCGGTAGCCGGTCAGCTGCG
ATCACGGCTTGGCAGGCCCGGACGTGGTCGTCGGCGTCTCGTCCGATTTGAACAAGAGCG
CCCGCGACCTCTGCTCGTAGTTGGGCTGCTTGGTCACGTTCGATGGTGCCGGCGACAGCT
TCGGACAGGCGAGCGGTATTGCAGGTAGCGAGGTCGTCGCGCAGCTGGAGGCTGCCAGCG
CGCACGCCAGCAACAACAGCAACAGGGACGGTCGCTGCCGCAGTACGGTCCTCTTCATAC
TTCGCTCCGATCTGAGCCAGCTCCCGGCCCATGGCTTGTTCCGTTGCACGAGCGCTCTCC
TCGGCCCGTACTTGGCTAGTGAGCTCCTTCACTTTCACCCTGCCCGCGTCAACGTCCGCG
GTACGGTCACGCCACTCCCACCCGCACCAACAGGAAACCAGCAGGCTTGTCAGCCACACC
GTGGCGAGGAACTGGGCGCGGCTCACGGCTGACTAGTCCATGGCTGCACGGCGAGATGCA
AATTCAGCTCGATCTCCATACAAGGCCGATGAGTGACCAACGATTTATTCCGGTGGAATG
ACATGTGTGCTTTGATCTCCAATGTTGCATCTGCCGCATAGACACCAACTGCTTCGGCAG
ATGGGTCTGCGATAAGCTCTTGCAGATCCGCGTCATAGAGGGTCACGTTGTGGCGGGCTC
GGCCCTGGCGCGCTGCACGGGTCCTCGGCTTCACTCGAACCTCCACGTCCCTAAAGACAG
CAATAAAAAAGCCCGCACAAGGCGGGCTTACTGCTATCACATTGTCAATGTCGCTACGAA
GTCGGCTTGCTAGCGAACTTAACCTTGACCTTTACCGTCCCCTTTGTGCCAACGGTAAAA
TCCATGGGAAATTCCTTCGCAGTGGACTTCAGCGAAACTCCGGCGCTTTCATCCATCTCG
ATCTCGACTTCTTCAGCACCTTGCTCCGCGCATGTTCGGATCAAATCCTCTGCGCAACGC
GCTTGTTCCGCCGCTACAGGGCTGCCACGAGATGCCATTAGCTTTCCTGCGAGGTAGTAC
AGGCCGTACGCAGCCAAAACTGCGGTAGGAACCATCCCACCTCCCAAGACGCCAACAACA
CGCCTTAAGCCCTCTTCCGTTGTCAAGTCAAACGAGTTTTCTAGGATCTTGTGCGCGCCA
ACCATGCATCCCTCTGCTGCCCCTGTGTGAAGGCCGCAGTGAAGCATAAATCTCATACGC
CGAGAAGCCGAATTTCGCTTCGCCACGGAATCAACAATTCAGGAACAGCGACGACAGCTG
CTGCCCGATCAGTAGCTAGGACATTAGTCGCTCACGCCGACCCTGATCGTGTCGCTGTCA
GGGTCGAACGGCGGCGGCTCTAGGCTGGCCGCGCGCATGAGCCCCTCAAGCCTATAGATA
TGGCGGATCAGGCGAAGCTCCCTGGCTTCCATGCGGCCAACCCGTTCGCCCAGCCGGGTC
ACTTCCTCGCGCATCAGCTGGATCACGTTGACCTCGGCCCCTTCCCTGGCTGTCTCTACG
AACTGCTTGCGCCACCACAGCGCGACGCCACCAGCGCCGACCATCAGACCGCCAATGGCC
GTGCCAATGGCCTGCCAGTCCACGTCGACCCCGATCATGGCACCACCGTCCCGCCGGCCT
TGCGGTACACGGCCAGCAGGTCGACAAGTTTCTGTTCGTGCTGGCCGTAGCCAGCGCCCG
GCAGGCTCGCCCAGATGTTGCTGACCGCCTTGATTGCCTCCGGGATCTTGCCCGCCTGGA
TTAGTGGCAGCGCGCGACGCTCCCGGATCTGCTGCAGCGCGATCAGATCCTGGCTCAGCG
GAGAGAAATCCTTCAGGCCGAGCGTCTTCTTGTAGGCGTAGTAGTAGCGGCGCAGCAGCT
GATAGCGGCCGGCAGCGGTGGACTGGATCTTGAGCTTGGGCAGATCCACCAGCACGCGCG
GATGGTCGGCGTAGCTCTTGAACAACTGCCCGCCAACGATCACGTCATAGCCGCGGTCCT
TGGTGGCCTGCTTGCCGTTGTCCGTACCTTCGGACCAAGCCAGCATGTCAAGAAAGGCCA
CGACGTTCACGCCGCCAGCCTGTTGGGGAGTGATCTGCGCCATGGGCTTTCCCAAAAAAA
AGACCCCGGAGATCCGGGGTCAGAATGATTAAAAATTCGAGTCTCGCCTTACTCTGCGAG
CGCGGAGAGGGTCCTCATCTCGGAACCGTCTCTTGTCTGCTCTACCACCAAATGAATCCC
GCCGCGACCATCGATAATTCTCACCTCGGGCGCGTCGTCGCCGGCAACTTCTTCAAAAGC
CTCCGCGATGCCCCGATAGGGTGCCTTCGCAATCTTCTCGACATCGAACCAAAGGTACAG
CTCTTCATAGGTCACGTGGCTCACGCCATGCAGCCAAGCCTTTTCGATACGGCTAAGCAG
TGCAGAACGGTGTCTCTTTTCCTTTGGCAACGGCATTAGATCACCTCAAAAAATTTGAGG
CTCTAGATTAAACAAAAAATCTAATTTAAACAAGATTTTTTGATTTATCTCTGCTGCCCA
CAGAAAAAGCCCCCGAAACGCCCCGGATGCTTCTATGTCATCGTGCCGGAATTAAACCCC
TTGCAGGTGGCACCTGTCAAGCTGTCTCGCGCGCGCGTTAGGCAGCCAAAGCAATGCCTG
CAAGCATCCCGTGAATCCGGTCCTCCCCGCGCCGCGCCAGCTCCAAGTAAGCCTTCACGT
GCATCATTGGCTCCCCCGCGTTGGCTAGAAGCAGCTGGGCCGTCTCGTACCGCTCGTTCT
TCACCCTGCCCCTTCCGCAGAACCGCGCGCGCAGGACGCAGGCCATTGCCTTGCTGTCTC
GTGCAATCACGGTAACTAGGTCCTCGACGCGCTGGGCTCGAGTGTCTACGGTCATCGGTT
TGAATCCCTGAGCCTGGCCCGGCAGGTCCCCTTGGTAGTCGATCAATGCCTGTAGGACGT
TGCACGACTGGTGCCCTAGGTAGTCGCAGTCCCGGTGTAGAGCAAACTGCACCCCCCAAT
ACTCGAGTTCCGCCCGCACGTAGGCCCCGAAGGTATCAACCTGCATGACATTGCTCCCAG
CTGGCCGTCAGGTACTGCACCCGCCCGCCGCGCGCCTTGAATTCCTCCACCGTTTCAGCC
GAACCAGTTGCGACCGGCCTGGCCTTCACCCGCTTCGGGCGGGAAACCGTGTTGTGGTCC
ATCCGACGCTCGCGTGGCGCACGCTGGGGGTTGATCCTGGGCGCCATGGCCTTCGTCTTC
TTCATGCTGCCGCCCTCAGTTCGTTGATGTAGGTCTGGTTTGCGATCAGCTCGTCGTCGG
AGCCGTATGTCTCGTGGAACGTCCGCGAGCCATCCATCAGGCTCGGGCCGTAGATCTGGC
GCATCGTCGCGAAGGTGTTCCCCTCCATCGGATGCCGCATGTGGTGCCACTTGCAGAGCG
CGTAGCCGAGCAGGTGGCCGCGCCGCAGGTTCCCGCTCTTGGCGTGGTTGTAGTCGCAGC
CGTAGACCACCAGCTCCGGCTCCAGCAACTCCTGCAACTGCAGCGCTAGGCAGGCCATGC
ACGGGCCGGTCTTGGCCAACTCGATGCGGGCACCCTCTTCCCTCGTCGGTGGCGGTGCCT
TCGACCACATCAGCGCAGCTCCGGGATCGGGCCGGCATAGCGGGTGATAGGTATCTGGCG
CATGCCGTCCCGCCACACCGTCATCCCGCGCGAGGCGTACATCACCAGCGGCTTCACCCC
GTAGCCATACGCCAGATACCAACCGGCCACGGCCACTGGCTCGCTGACCAGGCGCACTTC
CAGGTCGAAGTGATCGGGGCTAGTCATGCGGCCTTGCCTGCAAGCAGCTCCGCGATTTCC
ATCAGACGCGCACGCGTCCTGGAATCGGCGGTCGGCGAGGCCTCAACGGTTCCAGCCAGC
AGCGCCACCGGATTGAACGCGGGCGTAGCTGGAGGCAGCGCAAGGTGTTCCGCCACCTGC
TCGTGCGTCAGCTGGCCAGCGGCCACGGCCTGCAGCAATACCCCATCCCGGCCAGACGCG
TCGGCGCCAAGGGACAGCTGATAGGTCGCCGTGCGATGTGCAGCGCGCGCTTCCTTCACC
AACCGGGCGTACACCTCCAGGAACGCCGGGCGGGCCGCGATCTTGTCGCCCGCCAGCACC
AGCGGCAGTGCCGCAGCCCACGCATCGCGCGTTTGCTCGGTCCAGACCACGGTTGCGCCT
TCGTCCGCGGCACGTATCGCATTGGCCCAAGCCTCATTTGGCGCCGGGTGTCCGTCCTCG
ATGCGCTCAAGAACTGCGGCCAGCGACAGACGGCCTTTCAACTCCCGGCGACACGCTGCC
AGCGCGCGCTCCAGCATCGGCAGCGGGTACTGCGCCAGATCCGACACCATGAACACGGCC
GCGCTCGGGCTGATCCGGTCGCCGATAACTTCGGCCGTGGCAACCAGCAGCTCAACAAGC
CGATCCTGCTCAAAGTCACTGAGCATTGCTGGCTCCCTTGATCTTCCGCAGCAGCGCCTT
GGCTTCGTCGGCCGCGTTGGCGTTGGACTGCGTCTGGTCCTGCTGCTGGGCGCTGGCCTG
CGTCATCTGACGGCCGGTGGCCCACTGCGTGCGGTATGCCTCGCACTTCGTCAGCAGCGC
GCCCAGGTCGTGCATGTTCTGCACCACGTAGCGCTCGTTGACGGTCAGGAACCACGCGGC
GACCAGCGGCGCCTCGCTATGGCCCAGCCGCTGCACGATCTGCCGGACGTTGCTGTTCAC
CTTTGCGTTGCGCACCGGGGCCACACCGTGGCGGGTGCGGTAGGCGCTGGCATAGGCCCC
CCAGGTGGCCCGACAGGCAGCCTGCAGGTCGGTCTCGGAATCCACCACCGGCGGCGCGGC
CATCAGGCCCGCCGGAAATGGCGGTTCTCCTGACGGTTCCTTGAGGGTTATATGACGGTT
AGGCGGCACGGGGCGCACCCCCAGAGCTGCGCCCGGTGCATCCCCTCCTGCACGGGGCGC
ATCCCCTCCTGCAGCGGGCGCACCACCTGCAGGGGGCGCATCTCCTGCGCCCGGTGCAGC
CCCTGCTTTTCCTGCCTTTCGCCCAGCCTTCGACGGCGCAGCAGCTTTGTCGAAGTTGAC
GGGGGTCACCTTGTAGACCGTGCTGCTGTTGAAGCGGCGGTCACGAGTAAGCAGACCCAC
AGCCTCCAGATGATCCATTGCCGTGCGCACAGCGCGCGCCGACATGCAGCAGCGCGCGGC
GATGGTGCCCACCGCCGGCCAGCACACACCGTCGTCGTTCGCCTGATCAGCCAGCGAGAT
CAGCACAGCCTTCTGCGTGACGCTCAGGCCCTGCAGCGGCCAGCATTGCGACATGATGAT
GGTCGACATGTCAGAGCCCCAGCGTCATGTTTTCGCCCGGCGCCACTGGCCACCAGGTGC
AGGCGCTGCGGCCCGAGACGGAGCAGGGCTTTTTCGGGCCACGCCAAACACGGCCGGTTT
CTGCCAGCTCGGGCAGCCGGCGTGCGAGCACGTAACGACACATGCCGGTCTGTTGGGCCA
GTTCATTGCTGGTGAGGCCGGGATGGCGCTTCACGGCGGACGCTGCTGCGGCCTGCTGGT
CACCCTGCAAGCCGGATTGAACGACGTACTGTGCGGCCTCGTGACTGGTGCTGAGGTCGG
TTGCTCGGGCCGGATGATTCATCGACGCGCCCTCCCCTTGGCAGCAGCGCGCGACACGTT
GCGGATCAGCCGGTGCGCCATGGTGATCAGCGAGTTGGCCTCTTCCACCATCAGCTTCGC
TTCGTCGCTGTCGATGTGGCGATCGGTCATCGCCTCCACAGCGGTGCCGGACAAGCGCCC
TACCCGCGTGGTGATCTCCAGCAACTTCGTCTGGATGGCGCCAATCTCGTCCGACCAGCC
GCCCTCCGGTGGCGGCGGCACGGTAGCCACCGCCATGCCGAACTGGCCTGCCAGCGCCTG
CATCCAATCCAGGGCGTAGTCGCTGCCGCCCGCCTTCTCCTGCATCCACTCGGTCAGCAG
TTCGGCGATTTCCAGCGTTACCGATTCGCCCTCCAGCCCGCGCAACTTCGCGCGCAGCGT
CTCCGGGTGCATGGACTTGCCGCGGCGGTCGGCTAGGAAAGCGGCCGCGTCCACGACACC
GCCGGGCGTCTTGCGCACGGAGTTGTAGAGAACGTCGAGCCAGTTGAGAGCGGATGTGCG
GCAGGTCATGGGTCACCTTGGGAGGGACGGTTTTTCAAGGTTTCGGGCTGTGCTCGGGTG
GCGCAGGATTGGCGCCATGGAGATCAACAACTCAGGGACGACGGCCGGAAGTCACTTGCT
CGAAAAGCGCGGGCCGCAGAGTGCGGGCGGCAGCCAGCCCAGCATTGAAGATCAGTGCGA
TATCCTCGCCAGCGAGGTCGTGCTGCACCGCGTATTCGCGGATGCGCGACAGGTGGTGCT
CCCGCACCTGCTCGGGGGTCTGGTCAGACATTGGGGTTCTCCATGGAGACGGAACAAATC
GAAACTCGCGGCGCGGACGGCCGCAGGGTGTGGGTCATCAAGCACTTCACTCGCATCGAC
ACTTCGGACTTGGACGGGCCAAGCTGGGTCGAGGGGATGGCAAGGCACACACTCGGAGAC
GGCAGCGCCGTCAATGCCGACGCAGACGGATTTGAAGTGGTTGCTACTGGCGAGCGCCTG
GTTCGGCTGTAGCCCATCACGCCACCTCAATCGGGGCTATGCGGTCTGCATCGGGATCGT
CGTTTGCCGGCTTGGCCGGCTCCTGCTGTTCGGGGTGCCCAAGCAGCTTCATTACCTGCG
GCAAGGCTGGGATAGGCGCGTCATCCCCCCAATCGGCCACTTGAGCGGCTGGCAGGTCCA
GCACCTTCGCCAAGTGCGCCGTGCTGGTCATACCCAAGCGGTCGAGCAGCGCGCGTTTGG
TGACAGCGAATGTGCCGACAACGTTCCCGGACCCGTAGCTGAACTGCTCCGGCTTCATGG
CTGCCAGCCGAAACGCGGCGTCCGCGCGTGGCGAACGGGTTCGGCCAGCACGGATTTCCC
TGATCGCGTTGGGCGTGACGCCCATCCCGCGCGCCAGCTGATCAACAGTGGCGCCAGCGC
TCAATAACCCTTCGATATGAGATTTCCAGTCCATGGACCACGAAGCTACAGGATTCTGTA
GATTCAATCAACAGCATTCTGTTACAGATTTCTGTGAGCATGCAGGGATGCAGACGATCG
GTGACCGAGTAAAGGAAGCCCGTGCCCAAAAGGGGATCTCTCGATCCGCCCTGGCGACGG
CATCGGGGGTGGGCTACAGCACGATTTCCGAGCTGGAGCGCGGCGGTATGCAAACAAGCA
CTAAGCTGCGGGTTCTGGCCGATGCCCTCGGCGTCTCCCTCGCGTGGCTGGAAACCGGCA
AGGGCTCGATGCACGGCAGCGTAGAAGAGCGCCCTATCTCATACGTCGCGGAGATTGAGA
CACCACCTGGCTATGTTCGCTTCGACTTGTTCGAAGGGGGTGCGGGGATGGGTGCAGGGA
TGGTCAACCAAGACTACCCGGAGGTCGTAAAGACCATTGAAGTCGCCGAATGGGAGGTCC
GCCGCAAGCTCGGCTACCTGCCACAGCCTGGCAGGATCCAGATCATCACCGGCCGCGGCC
CGTCTATGCGCCCCAAGCTGGAGGACGGCGATATCGTCTGGATCGACACCAGCTGCGACT
ACTTCGATGGTGACGATTACTACCTCATCAACATTGGTGGCGAGACTCAGATCAAGATGC
TCCAGAAGCGCGGTGATGGCCTCTACGTGGTGAGCGTCAACACTGATTTCCCGCCTTTCA
GACCAGACTCGGACGACCTATCGGTCTTGGGAAAAGCCCTGATACATGCAGGCCTACGGA
AATTCTGAGCATAAAAAAGCCCCTGACAAGCAGGGGCTTTTTTATGAACGAAGTATGAAC
CAAAGCTGAGAATCTTTTTAAAATAAGTCTTGCATTTCAAGAGCGCTTGACTTAGGGCTT
ATCTCGTGGTTAACTTCCTGAACTGGAACGCAAAGCGCTCAAACAACCATGGGTCGTCTG
AGCGTTCTAGGCTAGCACTAGGTTAGAGACGCCACATCTTTAACCTTAAAACAACTCGTC
GAATGCCTAATAGAGTTGTTGGAACCAATCTCGTAAAGCAACTGTAAGCCTAATTCTTGA
GGATTGCAAATCTAAAGATGAATGCTCGTTGTGGGTTCTCGCTAGCGAATGGGCAAAACC
TGAAACACCCATCGTCTATAGAGGAGAACCCAAATGACGAAACGCAGTGCAAAGAAGAAG
CGCAGTAGGAAAAATAGCAACCGCACCAACTTGGCCCGTCCGAGCCGATTCTGGTCGAGC
AAGAGGCCAAGGGCAACGAAGCATGCAACCCCCAAGGCCTGGTGGCGTTCGCTATGGGAC
AAGATTCCCTGGCGCTTTGCTGGCTTCAGGCTAGCGGAGTGGCTGTGGAGCAATCTAGCC
AAGGTCTGGGACTGGCTGAGGGATCTGATTTCTTCATAAGTCCCCAGAGCAAAAGACAGG
CTGCTGTACGGCAGCCTGTCCTAAAGCGTGCGTAGCCAAGAAATCGACGGTCCGCCGTAG
ATCTTTGCTATTTGAAATTTACAGCATTCTGTTGACTTGATTTACAGTATTCTGTAGTTT
CTCTAATGCGCTTTGATCATCCCTCACGCCTTGGGGGAAACGGCGCAGGAGATCAAACAT
GGCCAGCCTGTCCCTCGGCGCATTCAAACAACTGCAACCCACCGCCACGTCGATGCCAGA
CGTCAGCACCGGCATCGTCGCCCTCAGCGTTGGCTGCGTCAGCATCCACCTCGGCCCGGA
AGAGGCCGACCAGCTGGCCGTAGGGCTCCAGCGCGCAGCGCAGCAACTGCGCTCCGAAAG
CCAACGCGCCGCCGCATGAACGCCGTCATCGCCAAGCACTCCCAGGCACAGCGCGCCGCT
GCCACCGCAGGCATCGTCGCCCGCGCCGGTAAGCGCTGGGGCCTTCTCCCCTATCAGGTC
GTCGTCGCAGCAAGCGTCGCCGCCAATGCCGTTCTGCGGCACGGCCACAGCGCTGCAGGC
GCCGTCGCTGCTATCCGCAGCGCAGCGCGCGCCCAAGACGGAGCAGCCTGATGCGCCACC
TGCCCCTGCCCTTCTACTGCGCCGTCATCGTCGGCCTACTGCTGGCGCTGCTCGCGCGCG
CCATCTACACCGGTGCCGAATCGTTCGTTCTGGTCTTCCTGGCCGGCACCGTCCACTTCA
TCTGGTGCGGCATGCGCGACCTGTGGCGCAACTGGCCGGCCTTCCGCCACGAAATGCGGC
GGCGCACGGCAGAACGACAGCGCGCGCCGATGCCGGCCGACGACACCCACTGACCCCCTG
CCCTGCGCTCTCCCCCTGCAGCGCAGGGAACCCGCGCCGGCCGGGTTCCAACAGCCGGCA
ACCCATCCCAGGAGTCCAGCGTGCGTAACCAGCTCGACATCTTCGATCACGACCCAGCCC
GCATGGCAGCGGCCAACCGCGCCGCCGCGTCAGGTCCTGTCCGCCAACTCCTCGTAATTG
GAGTAATCGTACTGTTCAACACCGCCATATGCGCGAAAGCGGTTCGCAAAGTCGATGGCC
AAGCCGAGGAATACAGCCAGGTACTTACGGAAAAGTTCTATGTCCTTCTCGTTCCCGGTA
TACGAAAAACTCGGCAATCCGCTCAAGTTTGGGATCGGCGAACTAACCACCATCGGCAGG
AGATCTTTGCTCATCTGGTTGATGGTTCGGTTGTAACCAACCAATGTGGCGAGGTCATCG
CCGATTTCGTCTCGAAGATTTGGAATTCGATCGAGTACCTGCTCTGTGCCAGGCAAAAAC
GAGCCACCCGCTGCCCGCAGCGCTCGAACAAAAGAGTCGACACGGTACTTGGGAGCTGTG
CCCTGAGAATCCATGCCCACCCGTCTTTCGCATCGCTTTATTTGAATCGCAAGTTGGACC
GGGAGCTCAGAGACTTCGTGCAACAGCAGTCTGACGACAATTCGCGCGTTCGCTTCGCGA
TTGTCCACCGCCTCTTGATGCTGCTGAGCTGCGATCCGGGTCGCTTCCTCCGCGATCTCA
GCCGCTCGCTTGGAGGTGCGGTAAGCGAGCATCGCTACCACGGTCGTAGCCACTGCTGCT
CCGACACCGACACCTACCGCGGCCCAGTCGGCCACGTTCCCCCAGTCCACCGCGAGCGGG
CACATCGCCATCGCGTAATCCCCCTGTCCATGTTGAAGCCGATTCTGCCATGACCTGCAT
CCATCCAAACGAGAGCTTGGCCGCCTCGACCGACAGCCAGGCGGTGGGCAATGCCTAGGC
GCCTATTCCTGCAGCTTGTCTATGGCAGCGCGCGCGGTGACCTGAGCATGTTCGAGAGCT
TCCTCCCAGCTATCGAATCGGCCATCACAAAGAACCCACGGGTCAGTCGCAGCAAGCCCA
ATACGGTACTCGGCCGCGTATCCGCCTTGAACGGAAAAGCGACCCTTGGCGCTGTACGTC
GTTCCTTTGTACACGGCCGAACTCGATCGGCCCATTTCCTTCAGCGACATCCTTGCCTCT
CGCACATTCATGGAGAAGGGAGAGTAGCTGCACGCAGCAGCTATTGCCAAGAACGCGAGG
GACTTCATTGAACTACTACAGCGAATGGGATGCCTACGCCGCGCAGTGGATCCGCAACCT
CATCGATGCCGGCCTGATCCCGCCCGGCCACGTCGACACCAGGAGCATCACCGATGTTCA
ACCATCAGACCTCGCCGGATATCGGCAATGCCACTTCTTCGCCGGCATCGCCGGTTGGTC
CCTTGCAGCTCGACTTGCTGGGTGGCCCGACGACCGCGAGCTCTGGACCGGCAGCGCCCC
GTGCCAGCCGTTCTCCGTCGCGGGCAAAGGAAAAGCCCAGGATGACGATCGGCACCTGTG
GCCCCACTTCCTTCGCCTCATCCGTGCCCGACGGCCCGCTGTCGTCATGGGAGAACAGGT
TGCGGCGGCGGTTGGCAAGAACTGGCTCGACGGAGTGTCTGCTGACCTGGAAGCAGAGGA
CTACGCCTGCCGGGCGGTCGTTGTCCCAGCTTGTGCCGTCGACGCGCCCCATCGCCGGGA
TCGACTCTGGTTTGTGGCCCACGCCAATGGCGCACGAACCGCGGCTGGGCTATCAGCGTC
GGCGTGGGGACACGAAGGGCTCGCAGGAATCGCTGACCACGGTGGTGGTGAACGTGTCTG
CGCCGCTGGACGACCCCCGTATTGCGGGCCTGTGGCCGACGCCGACCGCCTCGCTCGCCG
ACAAGGGCGTGCGATCAACGGAGGGCGCGATCAGGGAGGCAGCGCGGAACCATGGGCCGG
ATCTGGCTGCGGTGTCGCAGGCAGCAGTCGCGCTATACCCAACGCCACGAGCGTCGGCCA
ACGAGAACCGGACGACCAAAATCCCGCCCTCGCAGCTGGACGGTCGGCACGGCCTGTACC
TGTCGAGCGTGGCCATTGGGATGGAGCCTGCTGGCTCATCGGCCACGACGGAAAATTCCG
GCGCGTTGAATCCAGCATTCGTCTGCTGGCTCATGGGGTTCTGGCCCGAGTGGGACGCCT
GCGCGCCTACGGCAACGCCATCGTCCCGCAAGTCGCCGCGGAAGTGATCGCCGCCTACAT
GGACGGCTACCCGGATCCAGACGAGCAGCTGCGCGCTGCGCTGGCCACGAACTGAAGGAT
TAGAGCATGACCGCACCACTGCCCATTTCCCCGGCCACGGCTGTCGAGGCCACCAAGGCA
TCGTCGCCTGTCGCCGCAGTTGTCTCTGCGATGCGGCGTGTCGATCCAGCCACCGCTGTT
GACGGGCGCCAGGTGCGCGCTTGGGCTGACACCCTTCTGAAAGAGCTCTACACCGCTCAG
CCAGTGCGCTGGGAGTGCCGCAACAAGGACGATCACCGGCCTGGCTGCTGGATGCAGGCC
GACGCAGGGCACGTCTATGCCGCCCATCAGCGTGGGCTCGTTGTCCGGGCACTGTTCGAA
ACGCCGCGCGTAATCCAGCCCGAGAAGGTCCATGACTTCCAGCGACGAGTGTGCACGCGC
TGCGGGATGAGCGAGGACTGGGCAGGGCCGGATTGCTTCCCACCTGACAACAAGCCCGAC
CCGCGCAAACTGCTGCCTGTCCACCCGAGCTGGTTCCTTGAGCCGCTGCAGTGGATCCGG
GACGCCGGGCCCGCTCCGGTTAGCACGCACGAGCGCCGCCGCAGGGCCACCGAAGCCACT
TTCCTGATCGAGCAGCTCGAAGCCCACATCGAGGAGTGCAACAAGCCATGACCCAGGAAC
ATATCAGCCACCCGGAAGGGTTGCCGAACTGCGCCGCCGGCCACCGCGCGCGCCACATCC
ACGACAAGCGCTACGCCTCCGCCGGCGGAGGCCACCTGGTCGAGTGCGCCTGCAGGTCGA
CCAGCAAGCATGCCGATCCCGAGAAGGCCATTGCGGCGTGGCGCCGGCTCAACCGCCCCG
AGCGCAGCGCGCGCCCGGCCGCGGTGCCCGCGGCGGCCGACAACGTCCTGCAGTTCCAGC
TCGGCCTCGCCGAGCGCAAACCCAAGACCCAGCGCGCGGCGCTGGCGTCGACCTGAAGGA
GGAAGCCATGGCTACCGAGCCGCTCGTTTTCATCAAGATGCCCGAGGTCAAGCGCCGCAC
GGGGTTGGGCAAGACCACGATCTACGACCGGATCAGCGCTGGCACCTTCCCTGCGCCTGT
GCCGCTCGGTGGCAACGCAGTAGGCTGGATCGAGGCTGAGGTGGACGCCTGGCAGGCTGC
CCGGGTGGCGGAGCGGAATGGAATTGAAGCCGCCAAGGCTGCATAGGATGGGGGTATAGG
TGGGGGTATCGCTCTCGCGCCCCACCACTAACCACTAGCCCCATCAACAACTTACTTTCA
CATTGCGGTAGGGCCCACCCCACCATCTGTATGGCCTGTCGAGGCCGCAAGAAGCCGGAT
CTCCCGTCAATGGAGTTCCGGCTTTTTTGTGCCTGCACGTCGCGCAGGACGCGTGGCGCA
TAATCGGGATGACACCTCCACACTGCAGCCCCACCCCGCGACCGCCAGAAGGATCTGCCA
TGAAAGCTGCTTTCACGATTTCCGTACTCCTTACCGCCCTCGCCGCAACCCCAGCCACGC
ACGCCGCGGCACCGGCCATCGCGCCCCCCGGCACCGCCACGCTGGAAGCCCTGCTGGCCT
GCAAGGCCGGCTCGGACTTCAGCGAGGCCGACGCCATCGATGCACTGCAGGCCGCTGGCC
TGGCCAGGAAACCGGGTGGCACCTTCGAGCCGGAGGACAAGCCGGTCGCCCTGCTCGGCG
GTACCGTCACCAGTGCCGATGTGAACGTGGCCGAGGGCGAGAAGAGCCTCTTCGTCTACT
TGAACGGCGTTGACGCCACGCATCTGGCCAAAGCGTGGTCAGTGAACACGGTCAACGAAC
ACGCCAACACGGAGGAACCTTCATACGTGAAGACCATCGACAAGCGCCACACCCTGCACG
TGATCGCAGGCGATGACTACGAAGGCTATTCCGCTGCCGTGAAGTGCCAGATCTCGCGAT
AACGGGTGAAGCCCGCTACAGCCAACGCCGCACACGTTGGCGGAACATCGGATACACGTC
GGGGAAGCGGGCCAGCAACGCCCGCTCTTCCGGCATGATCTGCAACCAGGTGATGTAGAG
CACGAACAACGGCACAGCCAGCAACGCGATCGTGTTCTGCAGGTACAACATTGCGCCAGT
GAGGATCGTTGCCTGGCCCAGGTACATCGGATTGCGCGTGTAACGGTACATGCCGCGCGT
GACCAGCGCGCTTGATGCCGAAGGGCGCAGCGGATTGACCGTGGTGCGCGCCCGCTGGAA
CGCAAGCTTCGGCAGCAGGTTCAGCGCCACACCGATCCCAATCACCCCGCCTGACATCAG
CGCCCGCATCGGCAGTGGCAAGACCGCCTCCGGCCACAGTCGGCTCCCAAGCCAGCCGAT
CCCCGCGCACAGCAGCATCACCAGCGGCGGCGGGATCCGGGTCTCAAGCCACGTCATCGC
AGTCCCTGCATAACTCCATTCACCCCAGTGTCACACGGAACCGGCTGAATCGCTTGGATG
GCAGCGCCTGAGCGCCCCAAACCGACCGCCCGGTATCTTCCGCTTTGACATGCCGACCGC
TAGAGTGGCGCCACCGCGCAGGAGGATCGTATGGCAACCACGGGCTTGGGCTTCATCGGC
CGCACGACCCTCATCATCACTGTGCTGCTCACCCTGGGCGGCTGCGCCACGTTGCGCCAG
TTCGGGCCGTCGGTGCAGGTGGCCTCGGTCACGCCCGGTCAGTACATCGCGCTCAAGCGC
GGTGACATCCTCACTTCCGGCAAGCTCAGCGCGGCGACCACGGAGACCTTGCGGGTGGCC
GGCCTCGATGAAGGCGTATGCGCCAAACCGGGCCTGCCCTGCATCGAGGCGATGGAAAGC
AGCATCGTGGTGCGCGAGGAAGACAAACGCTCCAGCCTGGCCGAGTTGTGGCTGCAGTAT
GCGATGACCCTGCCGGCGCCGAAGCGTGAGTACTCGGCATCCGGCCGCGCCAAGAGCGCG
ATCACCGAGCTGGATGCCGATTTCCAACCGCGCCTGGATGCGTGGATGCAGGTCGCGCGC
CAGGCCTATGCGTATCTGTTCTTCACCGAGCGCACCGCCAACCAGCGCGGCTTCGAAGAT
CGCCAGACCCAGGTGCGCGACTACTACAACCTGGCCGTGCAGGAAGCCTCGGTACAGCTG
TACGACGCCTATGCCACGGGCCGCGTGCACGGCCAGGCCAACCACTTCCAGCTGGGCCGC
TGGACCTTCGTGCTGGCCCCTTCAGGCGAAGCATCACCGCTGGATACGCGTACCCCTACC
GAACTGGTACCGGCGGCCTCGCTGTCGTTCACTGGCACGCTGCGCAGCGTGCATCGCCGC
GATGGCTTCGGTGCCGAGCTGGTGGCGGTGATGAACGATCCGGCTGGCAGCACGGCCACC
CCGCCTTCGGCAGCGACGCCCGCCGCGCAGGCAAGCACCTCGGCCGCGCAGAGCTGGAGC
GAGATGCCCTCCCCTTCGATGACGGTGCTGCTGCGCTTCTCGGGAAAGAACCTGTGGGAA
GTGCTGCACGACGACGAGCCGGAGCTGGAGATCCACGATCCCTACCAGGTCACGGAAGTC
ACCCTGCATGGCCAACAGGTTCCGCTGGCCGCGAACTTCACCGCCGGCTATGCGTTGTGG
CTGGCCCGTTCCAACTTCAGCCACCAGTCGCTGCGCTCGCTTTTCGGTGGCAAGGGCGGC
ATCGACACGCCGCACCTGTACATGATGCAGCCCTACGATCCGAACCGCCGCGTGCTGCTG
ATGATCCATGGCCTGGCCAGCAGCCCGGAAGCCTGGGTGAACGTCGCCAACGAACTGATG
CGCGACGACGAGATCCGCCAGGACTTCCAGGTCTGGCAGTTCTACTACCCGACCAACATG
CCCATCGCGATGAGCCACGATGCGATGCGTCATACGCTGTCCGAAGTGCTCAAGCATTTC
GACCCCAGCGGCAAGGCGCAGGCTTCGCATGACATGGTGCTGGTCGGGCACAGCATGGGT
GGCGTGATCGCGCGGCTGATGATCTCCTCTTCCGGCGATCATCTGGTCGACACCCTGCTG
GAGACTGCGCAGATGACGCCGGCACAGCGTGAACTGCTGCGTACCAAGGGCGCGCCGGTG
CTGACTTTCCTGCCGGAACCGGAAGTATCGCGCGTGGTATTCATCGCCACGCCACACCGC
GGCACCGACGTGGCGGGCACCCGCCTGGGCCGCTGGATCGGTCGCCTGGTGCGGTTGCCG
CTGACCGTGCTGGAAGACGTCGCCACCATCGCCAACGACGGCCAGATCGACCGCAATGAT
GGCAAGCACGGTTACCAGATGAACAGCATCCAGAATCTGGACAAGGACGATCCTTTCGTC
CGCGCGGTGGCCGACCTGCCGATGTCGCCGAAGGTGCACTACCACTCGATCATCGCGCGC
GCCAAGGCCGATGGGCCGCTGGAAAAGACCGACGACGGGCTGGTGCCCTACTGGAGCTCG
CACCTGCCGCACGCGGATTCGGAGAAGGTGATCGTATCCGGGCACAGCGTGCAGGAAGCC
ACGCCGGCCATCGTCGAACTGCGGCGGATCCTGCATGAAGACATGCAGCAGCATTCGGCC
ACGGTGAAGTAGCTGCGCGCGGCTGAGGGAAAACCCTCATCGCCTGTACGCATCAGCCCT
TCTATGCTGGATTCCACCACCCCACTGGAGGTCCGCATGAACACGCAAGAGCCCAGCCGC
CAGCCCAGCCCCGACCCGGCCGAGCGCGATGCCTTCTTCCCGTCGCCCTACTCGCTGTCG
CAGTTCACATCGCCCAAGAGCAACCTGTCCGGTGCCGACTATCCGGACGCACGCCGCGAT
GGCCGCTGGAAGGTGCTGATGATCGCTGCGGACGAACGCTATCTGCCCACTGCCAACGGC
CACCTGTTCTCCACCGGCAACCATCCGGTGGAAACCCTGCTGCCGATGTACCACCTGGAC
AAGGCCGGCTTCGACATCGATGTGGCCACGCTGTCGGGCAACGCCGCCAAGTTCGAGTGG
TGGGCGTTCCCGCGTGAGGACACGGAGATCGGTGGACTGTACGAACGTTACGAGTCGCGC
TTCCGCCAGCCGCTGCCGTTGGATGAGGTGGTGGCAGGCCTCGATGCCGCATCGGATTAT
GCCGCCGTGTTCATTCCCGGTGGCCATGGCGCCCTTATCGGACTGCCGCAGAGTCGCGCG
GTAAAGGCAGCCCTGCACTGGGCGATGGCCGAGCAACGTCACATCATCACCCTTTGCCAC
GGCCCGGCCGCATTGCTGGCCGCAGGCGTGGACGAGGCCGATGGTGGTTCGCTGTTCCGC
GGCTACCGCATCTGTGCCTTCCCCGATGCGATGGACCGGCAGACGCCGGAGATCGGCTAC
ATGCCCGGGCAGCTGCCGTGGTTCTTCGGTGAGCGCCTGGCGCAGCAGGGCGTGCAGATC
GTCAATGACGGCATCGATGGCAGCGTGCTGCAGGATCGCCTGCTGCTGACCGGCGACAGC
CCGCTGGCCGGTAATGCGCTGGGCAAGCTGGCCGCACGCACGCTGCTCGACGCCTTGGCC
AGCCGCTGACCCGGATGAGCGAACTGGTGCAGGCGTTGCTGGAACTGGAACGCGCCCGCT
CACTGAGTGCGGTGGGCGCCGTACTACGCAGCATCTCTGCACCGCTCGGCTACGACCGCG
TGCTGGTGTTCGCCACCGGCACGGGGTTGGAGCGCGGTACACAGCGCGTGTACTGGATCG
AGGGCGACTGGTTCGGCGACGGCAGCAGTACCGACCTCGCGCGCTACCTGCACGCCTGCC
CGGTCAATCGCCACGTACTGGACAGTGACGCGCCGTTCTTCTGGAGCAAGCGCCAGGGTG
TTCGCGGCGAACGCTATCAGGTGGTGAAACAGCCACGTGGTGAAGGCCTGCACGGTCTGC
AGGTGCCGGTGTTCGGCACCACCGGTCTGGAAGGCGCGATCAGTTTTGCCGGGACAGCGA
TCGATGCATCGGCCAGCGCGCGACTGCAGCTGGAAGCTGCTGCAGCTGCAGCATTCCGTG
CCGCGCGCCATCTGGCCGAATCGCCTGCCGAGCTTTCGGGAAGCGCACTGAGCAACCGCG
AGCGCGAAGTGCTGCGCTGGGTCGCCGCTGGCCGTCGCCAAGCTGAGATCGCGGCCACGC
TTGGGCTTTCCACGCGCACCGTGGAGAACCACCTGCGCCACGCGCGGCAACGGCTGGGTG
TGGCGACCACCGCGCAGGCAGTGCGTGCTGCCAGCCGTCGCGGCGAGATCGAAGACTGAT
CACGGCGAGACACTTCCGGCGGCCTGGTTCGCGTGTTACACACGCCATGCGCATGTGCGC
GATTGCAGAAGCAAGGATGATGCTTATGAAACTGCAACTGGCCGCGATGGCCGCATTGAT
GTTGGCATTGGGTAGTGTGGTACCGGCAACCGGCCACGCGGCCGGGTCCCCCGGATCGAC
GACCGATTGCGTACCCGTAAGGCTTGGGCCCAACCTCGTGCATCAGCGCTGCACCGTCAC
CCGCACTCTGGCAGACGGCACCGTTCTCACGTCGGTGTACTGGATAGACGAGAACGGTCA
GTGGTACCTCCCGGCAGACTGATCTGCATCGGACACCGACTACGACTCCAAGGAGTGTGA
TCAATGACGCTGCACAATCGAATGACCGCTTTTTCTTTCGCTGCAGTAGTTGCACTTGCC
GCCCTGGTGCCCTCGCCGCCGGCGAATGCAGCCGAAGAGGTCGGCCTGCAGGAGGAGTGC
GTGCCCTTCCGCATCAGCGGCAACGTGTTCCACCAGCGTTGCACGCTGTACGTGGTCCAT
GACGACGGCACCCGCGTAGTCAGTGACCACTACAACCGCGACGAGAACGGGATGATCTAC
GACCCCTGATCGGGCAAGGGGCATCTGCCGGGCGGAGCGTCCAGCGCCCGTCCGGCATCT
CCCAGTCGCCCATCCCGGCATACCGCTGCCCTCGCCTTCCATGGCATGCTTCATGAAACC
GTTTTCATGGAATGGAGGGATTCCACGATGTTGTCGCGTTTCCGTCGCCCCGCGCTGTGT
GCGCTGCTGGTGCTTGCGCTGCCTGCCGTCGCCTGGGCTGCTGCACCGGCGCCACTGAAA
GTAATGTCCTTCAACGTACGCACCCCGGCCGATACCGAAGCGGGCAAGCGCTGGCCCGAC
CGCCGCGATGCCATGGTCAAGGTCATCCTCGATGCGCACCCGGCTGTGATCGGCACCCAG
GAACTGGTGAAGGAGCAGGCCGACTACCTGTCCGAACACCTGCCCGGCTACCGCTGGTTC
GGCGAAGGCCGCCGTGGTGGCAGCGGTGACGAACACATGGGCGTGTTCTACGACAGCAAG
GTGCTGGCCATCGAGGAGTCCGGCAACTTCTGGTTGTCCGATACACCCGACGCACCCGGC
AGCATCACCTGGGGCAACCTGTACCCGCGCATGGTCACCTGGGCCCTGTTCCGCCGCCTG
GACGATGGCCGTCGTTTCTATTTCATGAATACCCACCTGCCCTACCGCGACGAGGATGAA
CCGCGCCGGGTGAAGGGTGCCGAGCTGATCGGCAAGCGCGTGGAAGCCCTGCCGGCCGAT
CTGCCGGTGGTCCTGACGGGTGACTTCAACAGCGAGCCCGGTGGTGACACCTACAAGGCA
TTCACCCGCCTGCTGCAGGACACCCGTACCCAGGTGAAGGTTCCGCAGGGGCCACGCCTG
ACCTTCCACGATTTCACCGGCAAGGCCACCGTGCAGCTGGACTGGGTGCTGGTGCGTGGC
TTCCATGCACGCAGCTTCCTGACCGATGACCGTCGCATCGATGGCGTGCTGCCGTCGGAT
CATTTCCCGCTGGTGGTCGAGCTGGACTGGCCGAAGCACTGAACCTGTACGGCAGCCGCA
GCTACGGCGGCGGCTGTCGCGACATCAGCCGGTACAGCGCCTGATGCTGGTTGCGTGCCT
GGCAGATGCGGGCACCGACCGCCAGAAACACGGAGATGCCGATCAGGCCCAGCCCCAGCA
TCTGGTCCGGCAGGCGCATGAAGCCGATCGCAGCCGCCATGGTAGCCAACACCATCAGCA
CTACGACCGCTACCGACAGCCCTGCGCCAGGCGGTCCCGGATCACCAAACAGCATGCGCT
GGGTATCACGTTTGTCGTCGCTCATCGCCATCCCTCCCGGAATCTGCCCCACTAGTTACA
CCGCAGGCCCCGGTTCTGGCAGAGTCAGAAACGTCATGACTGTGACAACGTCCACAGCAA
GCGACGCGCTACCCTTCCTCCATTCCCGATCTGCGGAGGACGTCATGGCGCACCAGAGCC
GTCTGGCCGGATTCATCATCGACTGCCAGGACACGCCCGCAGACGAAGGCGCACGCTTCT
GGGCGGCCGCACTCGGTCTGCAGGCGCAGCCGTCGTATGGCGAAGATGGCGCCGAGTACG
CCGACCTGCAGGGCGCACCCGCGGGCCTGAACGTGGAAGTGCAACGTGTCGCTCACCCCT
CACGGGTGCACTTGGACATCGAGAGCGACGACATCGATGCCGAGGCAGATCGACTGGAAA
AACTCGGCGCGCGCCGGATCGGCTTCGTCAAACGCTGGTGGGTGATGGAAGCACCCACCG
GCCATCGCTTCTGCATCGTGCGCATGCGCGAGCGCGACACACCGGCCAATCACTGGCCCT
GACAGAAGAAAGGGACGGAAGCCAGTGCTTCCGTCCCCTGCGGTTACTGCACCTGCGCCA
CGCTCGGCGGCTGCGGTGATTGCCCCCAGCCACCCAGTGCCTTGTACACGCCCACCACGC
TGACATTGACCTCGGACTCAGCCGCCGCCAACGCATCGTCGGCCGCCAGCTGCGTGCGCT
GCGCATCCAACAGGGTCAGGAAGTCTTCCGAGCCCTCGCGGTAGCGGATCTGCGCCAGCG
ACTCAGCCCGGCGTGCCGCCTGCGCCTGCTCGACCACGATCGCCAGCCGCGCCTGCTGCT
TGGAATAGCGGGTCAGCGCGTTCTCGGTGTCTTCCAGCGCCAGCAGCACGGCCTGCTCAT
ACTGCGCAGCCACACCCTCGGCTTCAGCCTTGCTGGCACGCAGGCGTGCACGCACGGTGC
CGAAGTCGAACGCGGCCCAGCTCAGCGACGGCGTCAGCGACCAGGCCTTGTTGTTGCCAT
TGACCAGGCCACTGGCGTCGCCGCCAAGGAAGCCGACGAAACCGGACAGTGACAGCCGCG
GGAACAGGTCCGCAGTGGCCACGCCCACCCGCGCGGTGGCAGCGGCCAGGCGACGCTCGG
CCACGCGCACGTCGGCGCGTTGGCGCAGCAGCTCGCGGGTATCGCCCAGCGGCAGGGCCT
TGGCAAATGCCGGCACGTCGTGCGGCGCAAGCATGGCGGTCAGCGTTTCCGGACGCTGGC
CCAGCAGAACCGCCAGGCGATTGCGCGACTGCGTTTCGGCCACTTCCAGCAGCGGGATAT
CGGCCTCGATCGCCTTCAGCCGCGCGCGACTGCTCTGCACGTCCAGCTCGCTGCCGGCGC
CCAGCTCCCAGCGCGCCTCCGTCAGCTTCTGCGTATCGCGCAGGTTGACCAGGGTGTGCT
GGGCCACCGCGATGCGCTTCTGCGTACCGCGCAGCTCGAAGTAGTTGCGTGCCACTTCGG
CGGCGACCAGTACCTGCGCATCGGCCAGGTTGGCCTGCTCGGCGTCCAGGTCGGCGCGCG
CGGCTTCTGCTGCACGCCGCTTGCGGCCGAACAGATCCAGCTCCCAGCCGGCATCGAAGC
CGAGCTGGTAGCTTTCACTGAACACCCGCTGCCCACCCAGCTGCGGATCGGGTTGCTTGC
GGCGGTCGTAGCTGCCGCCCGCGGTGATGTGCGGCGCCTGGTCGAGGCGGCTTTCGACGA
ACACCGCGCGGGCCTGGCTGACGCGGGCCACGGCCACGCGCAGGTCCAGGTTGTCCGACA
GTGCGCCGTGCACCAGTTCTTCCAGCACCGGATCATCGAACTGCGCCCACCAGCTGGCCA
CCGGCGAGGTAGTGCTGAACACCGGCTGCTGCGCCCCCTGCAGCACCACCGGTTCCTGCA
CCGGCGCCTTGTAGTTCGGACCGACGCTGACACAGCCCGCCAGCACCAGGCTGGAGACGG
CCATCGCCAACGTGCGGATCACCATGGCAGCACCTCGCCCAGGTAGGTGAAGCTGCCGCT
GGCACCGGATTCACCGATGAGTGCCATTTCCACGCTGGAACGCGCGCCTTCGCTGATTTC
GATCTCGCCGTTGCCGCCGTTCATGTCGGTCTTCACGTAACCCGGATGCACGGTATTGAC
CTTGATCGGCGTGTTGCGCAGTTCGTAGGCCAGGCTCAGGGTCCAGCTGTTCACCGCGGC
CTTGGAGGCGTTGTACGCCGGAATCTTGAAGTCATAGATGCCCGAGGAGGGATCCGCGTG
CAGGGTCTGCGAGCCGAGCATGCTGGACACATTGACGATGCGGCCGGACTTGGCCTGCTT
GACCAGCGGCAGGAATGCCTGGGTCACCGCCACCAGCGCATACACGTTGGTGTCGAAGGT
GCGCTTCCAGGTCTCGAGCGATTGCTCCGACGGCGCCTGCGCGGGATTCTCGATCATGAT
GCCGGCATTGTTGACCAGGATGTCGAGGCGGCCATGGCGCTGGCGTACCTGCTCGACTGC
TTCGGCGATGCTGGCCGCGTCGGTCACGTCCAGTTGCAGGGCTTCGACCGGCAGGCCTTC
AGCCTGCAGCTTCAGCGCCAGCTCAACGGCGGTCTCACGCTTGCGACCGGCCAGCAGCGT
GTGCACGCCCGCCTGGGCCAGCTGGCGCACGGTTTCCAGGCCGATGCCACGGGTGGCGCC
GGTGACCAGCGCGATCTTGTTCTGATGGGTATTCATGGATGCATGCCTTGTGAGGGGGAA
GCCGCCGCCGGGCATTGACCGGCGACGACGGGGTTCCATGTCAGTGGTGGATGGTCGGCT
CGCCGTGCTGCACCAGCTGGCCACCACCGTTGCGGGTGACGAACTTGCGCAGGGCCACGT
AGAACACCGGGGTGAGGAACAGGCCGAACAGGGTCACGCCCAGCATGCCGGCGAACACGG
TGATACCGGTCACCGAGCGCACCTCGGCACCTGCACCGTGCGACAGCACCAGCGGCACGG
TGCCGGCGATGAACGCGATGGAGGTCATCACGATCGGGCGCAGGCGCAGGCGGCAGGCTT
CCAGCGCAGCTTCAACGATTCCCTTGCCGCCCATCTCCAGTTCTCTGGCGAACTCGACGA
TCAGGATCGCGTTCTTGCACGCCAGGCCCATCAGCACCACCAGGCCGACCTGCACGAACA
CGTTGTTGTCACCGCCGGTCAGCCAGACGCCGAACAGCGCGGACAGCAGGGTCATCGGCA
CGATCAGGATCACCGCCAGCGGCAGCGACCAGCTCTCGTACAGCGCGGCCAGCACCAGGA
AGGCCAGCATGATCGCCACCGGGAACACGATGAAGGCGGCTTTGCCCTGGGTCGCCTGCT
GGTAGCTCAGGTCGGTCCATTCGGTGGTCATGCCCACCGGCAGCACCTTGCCGGCGATCT
CGGTCAGCTTGGTCATCGCCTCGGCCGAGGACAGCAAACGCGGGTCGGCTTCACCGGCCA
GGTCCGCTGCCGGGTAGCCATTGAAGCGCAGCACCGGGTCCGGGCCGAAGGTCTGCTTGA
TGGTGACCATCGAACCGATCGGCACCATCTCGCCGCGGTCGTTGCGGGTACGCAGCTTGC
CGATGTCCTCGACCGTCTCGCGGAACGGACCGTCTGCCTGGGCGATCACCTGCCAGGTAC
GGCCGAACTGGTTGAAGTCGTTGACGTAGGCCGAACCCAGGTAGGTCTGCAGGGTGTCGA
ACAGTTCGGTGAGCTGCACGCCCTGTGCCTTGGCCTTGACGCGGTCGACCTCGGCATCCA
GCTGCGGCACGTTGGCCTGGTAGCTGGAAATCGGGAAGGCCATGCCCGGCGTCTGCGCCA
CGGTGCCCTGCATCGCCTGCACCGCATTCTGCAGCGCGCCGTAGCCCAGGTTGCCGCGGT
CCTCGATGAACATCTGGTAGCCGTTGCCGTTGCCCAGGCCGAGGATCGGCGGCGGCATCA
TCGCGAAGGCGAAGCCTTCCTGCAGGCCGGCGATCTTCTGGTTGATCTCGGCATTGATCT
GCGCAGCGGTACGGCCATGACGCTCGGCGAAGGGCTTGAGCGGAATGAACGCCACACCGG
TATTGGGCGTATTGGTGAACTGCAGCGCGTTCAGGCCCGGGAACGAGATGGTGTGGGCCA
CGCCATCGGTTTCCTGGGCGATCTTGGCCACCTTGAGCAGCATTTCATCGGTACGCGCGA
TCGACGAACCTTCCGGCAGCTTCACGCCGGCGATCAGGTACAGCTTGTCCTGGGTCGGGA
TGAAGCCCGGCGGCACCAGCTTGAAGATCACGCCGGTACCGACCAGCAGGATCGCGTAGA
CCACGAACACCGCGCCACGTCGGCCGAGGATGCGGGCCACGCCACGCTCGTACTTCTCCG
AGCTGGACTTGAAGAAGCGGTTGAACGGACGGAACACCCAGCCGAACAGGCGGTCGATCA
GGCGGCTCGGGCCATCCTTCGGTGCGCCGTGGGCCTTCAGCAGGCGCGCGGCCAGGGCCG
GCGACAAGGTCAGCGAGTTGATCGCCGAGATCACCGTGGAGATGGCGATGGTGACCGCGA
ACTGCTTGTAGAACTGGCCGGTGACACCGGACAGGAACGCCATCGGCACGAACACGGCAC
ACAGCACCAGCGCGATCGCCACGATCGGGCCGGACACTTCGCGCATGGCCTGGTGGGCCG
CGGCGGTGGGCGACAGGCCTTCCTCGATGTTGCGCTCGACGTTCTCCACCACCACGATCG
CGTCGTCGACCACGATGCCGATCGCCAGCACCAGGCCGAACAGGCTCAGCGTATTGATCG
AGAAGCCCAGCAGGTACAGCGCGGCGAAGGTACCCACCACCGACACCGGCACGGCGATCA
ACGGGATGATCGAGGCACGCCAGGTCTGCAGGAACAGGATCACCACCAGCACCACCAGCG
CGATCGCTTCCAGCAGCGTGGAGACCACGGCCTTGATCGAGTCCCGCACGAAGATGGTGG
TGTCATACACCGCTTCGTACTTCACGTCGGCCGGCATGGTCTTCTGCATCTCGTCCATCG
TCGAGATGACCTGGTCACGGATTTCCAGCGCGTTCGCACCCGGCGACTGGAAGATGCCGA
TACCGACCGCGTTCTTGCCGTCCAGCTGCGAGCGCAGGGTGTAGTCACCGGCACCCAGTT
CAAGGCGGGCCACGTCGGCCAGGCGCACGATCTCGCCATCGGTGCCGCTCTTGAGCACGA
TGTCGCCGAATTCCTTTTCGGTCTTCAGCCGGCCCTGGGCATTGATCAGGGTCAGGAACT
TGCTGTCCGGCAGCGGTTCGGCGCCGAGCTGGCCGGCCGACACCTGCACGTTCTGCTCGC
GCATGGCGCGCACCACGTCGCTGGCGGTCAGGCCGCGCGAAGCCACCTTGTCCGGATCCA
GCCAGGCGCGCATGGCGTAGTCGCCACCACCGAAGATCTGCGCATCACCGACGCCCGGAA
TGCGCGCCAGCGCATCCTTGACGTGCAGGCGGGCGTAGTTGCGCAGGTACAGGGTGTCGT
ACTTGCCTTGCGGGGAGGTCAGGTGCACCACCATCAGGAAGGTCGGCGACTGCTTCTGCG
TGGTCACGCCCTGCCGGCGCACGTCCTCGGGCAGGCGCGCCTGCGCCTGCGCCACGCGGT
TCTGCACCTTCACCGCCGCTGCGTCCGGGTCGGTGCCCGGGCGGAAGGTGACGGTCATCT
GCAGCACGCCGTCGGAACCGGCGACCGACTTCAGGTACATCATGCCTTCGACGCCGTTGA
TGGCTTCTTCAAGCGGCGTGGCGACGGTCTCGGCGATGACCTTGGGGTTGGCGCCCGGAT
AGACCGTGCGCACGACCACCGACGGCGGCACCACTTCCGGGTACTCGCTGATCGGCAGGA
TTGGAATCGTGATCAGGCCTGCGGCGAAGATCACGATCGACAGCACCGCCGCGAAGATCG
GCCTGTCGATGAAGAAACGGGAAAAGTCCATGGAGGAATTCCTGGGAAAGGCATTCGGCG
GGCAACAGCCACCCTGCCCCTCGCCGAAATGACGAAGGCAGGGAAGGCTGCCGCTGGCGC
CGGCAGCTAAGCGGGGACGCGGATCAGTGCTTCAGGGCGGCGGTGGCATCGCGGCCCGGT
GCCGGCGCCGGCTGTGGCTGCATCGCCACCGCCTTGGCCTGCACCGGCATGCCCGGCATG
AAGACCTTCTGCACGCCGTCGATGATCACCTTGTCGCCCGCAGCCAGGCCGTGTTCGACA
ATGCGCAGGCCATCAGCGGTGCGACCGAGCTGGATGTCGCGGCGCTGGGCCTTGCCATCC
TTGTCGACCACGTAGACGTACTTGCGGTCCTGGTCGGTCAGCACGGCCTTGTCATCGATC
AGCAGCGCCTGGAACTGGCCGCTGCCGAGCAGCTGCACGCGGGCGAACAGGCCCGGCGTG
AACTGGCGGTCGGCGTTGTCCAGCAGTGCGCGGACGCGGATGGTGCCGGTGCTGCGGGCG
ACCTGGTTGTCGAGGAAGTCGACCTTGCCTGAGTGCGGGTAGCCCTCTTCGCCGGACAGG
CCAACCTTCACCGGCAGTTCGCTGTCACGCTCGCTCGGGCGCTCGCCCTTGCGTGCCATC
TGGGCGTAGCGCAGGAAGGTGCTTTCGTCGGCATCGAAGTAGACAAAGACGGTATCCAGC
GAGACCAGCGTGGTCAGCACGCTGGCACTGTCGCCGGCGGTGACCAGGTTGCCGGCGGTG
ACCATCGCGCGGCCGGCACGGCCGTCGATCGGTGCACGCACCTTGGTGAACTCCAGGTTG
AGCCGGGCCGCGTCCAGCGCAGCCTGCGCGGCCTGCACGGCGGCACCGGACTGGTCGGCG
GCCGCGCGACGCTGTTCGGCGGTCTCGGTGGAGATCGCCTGCTGCTCGGACAGTCGCTTG
GCGCGCTCGGACTCGCTGCGGGCCAGCGTGGCCTGGGTGCGGGCGCGGGCCAGCTCGGCA
GCCGCTCGATCGTACTCGGCCTGGTAGCTGCGCGCGTCGATGGTGAAGAGCACTTCGCCC
TTCTTCACTTCCTGGCCTTCGACGTAGTTGACCTTGTCGATGTAGCCGGACACGCGCGGG
CGCAGTTCAACGCTCTGCACCGCTTCGACGCGGCCGCTGAACTCGTCCCACTGGCTGACC
TGCTTGACCAGTACCGGCGCGGCGCTGACCTGCGGCGGCGGCGGTGCACCGGCTTCTTCG
GCGTGGCCGCCGCTGCAGGCCGCAAGCACGGCTGCGGCGAGGATCGACACGCCGACCATC
GCAATGCGATGGCCGAAACGATGTGGGGTGGTATTGGGGGAAGTCATGGCATGCATCCGT
ACGGAGGGGTGGTACAGCTATATGAGAACGTGTTGCAAAAACCGGCGGCGTATCCTGCGA
CCTCAACCATGGTCGAGGTCAAGCAACGCCTGCGGTATCGCGCCACAAAGGGGGAACTTC
CAGGTGCAGCAGGCCGCGCGGCAGTTCGGCATCGCTGCTGTCACAGCGGACGATGGCACG
GTTGTCGCGGCAACCATCCAGCAGCGACACAACGCGACGACCCACCAGCAGCGAGCTGGG
CCACTCGATGCAGGCATTGGCCGCATTGGCCGGGGTGCACACCGGGCTGCAGACTTCCAG
CATCTGCGCGCGCACGCCCAGCGCCTGCGCTTCCTGGTGCACGACCTGCGCGTACATGCG
CAGCGCGGCGGTGGTGATCGAGGTCTCGCCGTAGCCCGCCCATGGCTTGGCGTTGGCCGG
GCTGCCGATCATCACGTAGCGGCGCGCATGCACGTTGTCCTGCAGCAGCGGCAGCAGGTG
ACGCACCGCGTGCACGTGCGGCATCAGATCGGCCTGCATCGCGCCCATCAGTTCGTCACC
GTTGCGGTCGACCACGCGACCGCGGCGGTACGGTCCACCCATTGCGGCGATCACCGCCGC
CAACGGGCGCGGGCGCTGCGCGATGCGTTCGGCCAGCGCGCGCGCCGATCCGTCGTCGCT
GAGCGACCCCAGCAGCGTCTCCAGGCCCGGCTCGTCAGCGAACTGCTCGTGCAGCGCCGC
CAGCCGGCCCGGATCGCGGCCGACAACCAGTACCGGGCTGCCGGCCTCCAGCAGCGCGCC
AACCACACCCTGGCCGACGGCACCGGTGCCGCCCAGGACCAGGACTTCAGGCGTCAGCAT
CCCATTCACGGGACATTTCCTCCCAAATCCGGGATAGTCCCGATTCGGCGCAGGCGGTCA
CCCTTGTGAGGGGCCAGGCGGATGGCACCGCCACGCTGCTGACGCATGGGCGCGGTAAAC
TCACGAAAGTCCTTGTGTACCAAGGAACTCGGACGGGCTTCGACGGTCATCGCCAGGTCC
AGGGTGTTCTGGCCGGCGTTCCGGAGTCGGGCAAGAATGTTGCGCAGGCTCATGGCGGAC
GGGCTCCAATTAACGAATGGCGCCACGATAGACCTCAAACCTTTACTTGATTAGTCCTGA
TTAAGGGGAATAATCATCCCGCTCCCGGTCCAATCGTTCTGTCACGATTGTCCCATCCCC
GACGTCCAGGATCCCCGACCATGTCCCACGATCTCAACGAGACGCTGATCTTCGTCAAAG
TGGTCGAGCAAGGCAGCTTCATTGCCGCTGCCAAATCGCTCGGCCTGCCCAAGACCACGG
TCAGCCGCAAAGTGCAGGAGCTGGAAACGCGCCTGGGCGCGCGCCTGCTGCACCGGACCA
CGCGCCGCCTCGGCCTGACCGAAGCCGGTTCGATCTACCACGAACATTGCCAGCGCATCG
CGCGCGAACTGGAAGAGGCCGAGAGCGCGGTGAGCCAGCTGCAGTCCGGCCCGCGCGGCT
GGCTGCGCTTCACCGTGCCCTATTCGATCGGCATCACCTGGATCGCCCCGCTGCTGGGCC
AGTTCCATGCGCAGTATCCGGAGATCCGCCTGGACATGCACATGGGCAACGAGAAGCTGG
ACCTGATTGCAGGTGAAGCGGACCTTGCGCTGCGCGTGGGGGCCCTGCCCGATTCCAATC
TGGTCGCACGCAAGCTCGGCAGCCTGCGCACGCAGGTGTTCGCCAGCCCGGCCTACATCG
AGCGCTATGGCGAGCCGCTGCATCCGGAGGAGCTGCAGTTCCATCGCATCCTGGCGATGC
GCAAGCCGTACCACACCGGCAATTCGCCGCGCTTCACCTGGCAGCTGGGCGAGAACGGCG
GCGAGCTGCGTGACTTCCCGGTCACCCCGCTGATGACCGCCAACGACATGTCTGCGTTGA
ATGGTGCATTGGTCTGTGGCGAAGGCCTGCTGCTGACCGGCGACGTGATGGCCAAGCCGT
TCGTTGAATCGGGCATGGTGCGCCGCGTGCTGGCCGGCTGGACCGGCCCGGAAGTGGACT
TCAACGCCGTGTTCGCCGGCGGCCGCCTGGTCTCGCCAAAGGTGCGTGCGTTCGTCGACT
TCCTGGTCGAAAAGCTCAACTTCGACGCCAATTACATGCTGGCGCAGTGCCCGGGTGCGA
AGCTGGCGCAGCAGCAGAAGGAAAAGGAAGACGCCGCACTGGAAAGCAGCGGCAAGCGGA
TCCTGGAGAAGGTGGCCGCTTCGGCGGCGTAGCCTGCAACAAGAGCGCCTACCCATCTCC
TGGTAGTTGCCGACCTTGGTCGGCATGGCTTACAGAGGGATGCGCTATCGGCGTGCCGAG
CAACGCTCGGCACCCACAAAAATGCCGCCTGCAAGGGCGGCATTTTCGTTCCGGCCGATG
GCCGGACCGGCTCAAGCAGTAACGCTACGCGTTATTGCTTGAGCGGAATCACCCGGATCT
CGACGCGGCGGTTCTTGGCGCGGCCGGCGTCGGTGCTGTTGTCGGCAATCGGGTACGACT
TGCCGGCGCCCAGCGTTTCGATGCGCACGCTCTGCACGCCCTGGCCGATCAGGTACTGCG
CGACCGAGTCGGCACGTTCCTTCGACAGGCGGTTGTTGACCGCATCGCTGCCGATGCTGT
CGGTGTGGCCGACCACTTCGATCATGGTCTGGTTGTAGTCACGCAGGGTGCCTGCCACGC
CATTGAGCGCGCCGTAGAACTGCGGCTTCAGGGTCGACTTGCCGAAGTCGAAAGTGATGC
CGTCCGGCAGGTTCAGCATGATGTTGTCGCCCTGGCGCTGCACATCGATGCCGGTGTTGG
CAGTGCGCTCGCGCAGTGCGCGTTCCTGGCGATCCTGGTACTGGCCGACGGCGGCGCCGC
TGAGCGCACCGATACCGGCGCCGATCAGGGCATGCTGGCGGCGCTCGGTGGCGCTGTCGC
CGGTCAGCAGGCCGGCTGCCACGCCGATGGCGGTACCGATCAGGGCGTTACGGCCAGTAC
GGTTCTGCTGCTCGGTGGGGTTGCCGTACTGGTCACTCTGTACGTAGGAGCCGCCGGTGG
CGCAGGCCGACAGGACGGCCGCGCTCATCAGGGCCAGTGCGACGTTGCGGATGGTGTTGC
GGATCATGAGGTTCTCCTTGGTTTCCGGTCGGCCGGCGGCCTGCGGGCGCAAAGAGAATA
AACAGCCCGATGCGATGCCGGAATGATGATCGGGCACACCGACAGGGCCGCGTTCAGCTA
ACTGACCAGATCGCCCAGGTCGCCCTGTACCCCGCCCCCCGACTGGCGGTACGCCGCCAA
TGCGGCGTCGCGGCCCGCAGCCAGGTCCACCAGCGGCGTAGGCGGATAGCCCGGGGCATG
TGCCGCCAGCAGCAGCGGATGCTGCCAGGGCGCAAACCGGGCCTTCACCGGCAGCGCGGC
CAGTTCGGGCACCCAGCGGCTGATGTACCGTGCCTGCGGATCGAACTTCTCGGCCTGGGT
CACGGGGTTGAACACACGGAAGTACGGTGCCGCGTCGGCACCGGTCCCGGCCACCCACTG
CCAGCCCATGGTGTTGTTGGCCAGGTCGGCATCGACCAGGGTGTCCCAGAACCAGCGTGC
GCCATGCAGCCAGTGCGCGCGCAGGTGCTTGCACAGGTAACTGGCCACGATCATCCGCAC
CCGGTTGTGCATGTAGCCGGTGTGCCACAGCTCGCGAAGGCCGGCATCGACGATCGGCAC
GCCGGTGTTGCCGCGCTGCCAGTCGTGCAGCTGCGCGTCACTGGGCGTTGCCCATGGGAA
GCGATCGAAACGCGGGTTGAGGTTGTCGGTGGGCGTCTTCGGGAAGTGATGCAGCAGGTG
GTAGGCGAAGTCACGCCAGCCCAGCTGGCGCAGGTAGCCGTCGATGTCGGCGTCGGTGCC
AGCACTACGCAGCCCTTCCAGCGCATGGGCAATCCGCCAGGGTGCGATTTCGCCGAAATG
CAGGTGCGGCGACAGCCGCGAGGTCCCGACACGGTCCGGCAGGTCACGCTGCTCGCGATA
CCCGCGCAGGGCACCGTCTTCAAAGACGGACAGTGCTTCCAGCGCACCGGCTTCACCCGG
CTGCCAGTGCTCCCAGAAGCCGGTATCCCAGTCCAGCGTCGGCGCCAGCTGGAGATCATC
CAATGCCAGGCTGTCGGCCGCGTGCGGCGCCAGTGCTTCCGGTGCGGCCTGCAGTGCCGG
CAGGCGCCAATGACTGAGTACATTGCGCCAGTACGGGGTGAATACCTTGTACGGCTGGCC
CTGCTGGGTGGCGATGTCCCAAGGCTCGAACAACAGGCTGCCATTGCAGCTCTGCGCATC
GATGCCCTGCTCGCGCAGCATGCGCTTGATGGTGGCGTCGCGTGGCTGGGTGGCCGGTTC
GTACTTGCGGTTCCAGTACACCGCCTCGGCGCCGGTCTGCGCGATCAGCAACTGCAGGGC
CGGCAGGCTGTCACCACTGCGCAGCACCAGCGAGGAACCGCGCGTGCGCAGGTCCGCATC
CAGCGCGGCCAGTGAACGGTGGCGCCACGCATCGGAGGCGGCACCCGGCGCCCACTCACC
TTCTTCGTGCGGCGCATGGATGTAGACCGGCACCACGTCGTGACCGGCATCCAGCGCGGC
CTGCAGGGCCGGATTGTCCTGCAGCCGCAGATCACGGCGGAACCATACCAACGCTACCGA
CACAGGTACCGCCTTCGTTGTGGAAGGCGCACATGATAGCCAGCGGTGGTGAAGGGGATG
CGCGCAGACGCCGTCTGCTAGGCTGCACGGCCGCTACCCGTTGGACTCTGACATGGATGA
TCTGCACGCCTCATTCGCCCGCTTCGGGCTGCTGCATGCGCAGCACGAGCGTGACTGGCA
GGGCCCGTTCCCGCTGCCCCCGGTGCTGGCGCGCTTCTACGCGCAGATCGGGCCGCTGGG
CGAAGAGATCAATGCCAGGGTTGGCCGCGCCGGCATCACCGTTCCCGGCCTTGATGTCTG
GATACCGTCACTGCAGCGCCTGTGGAGCCAGCAGGCCGGCTATCGATGGCATGGCGTCAG
CGGCGAACGGATCAACGACTGGCCATCGAACTGGCTGGTGATTGCCGATCGCGGCGCTGA
TCCGTTCATCCTCGACCTGGACGACGGCCGTGTGCTGTTCAGCCACCACGGCGCCGGCCT
GCTGGATGCCGGCGAGATCACTGCCGATGTGCCGACCTTGATGGCGGCTCTGGCTGCTGC
AGGCACGGTGTACCTCGATGCCGGCGATGACCTCTACAACGACGATGACGATGGCGGCAT
CCGTCCTGAACACCAGGAGGCAGCCGTACAGGCGGTGGCCCGGGTACTGGGCGACCGCCT
GCAGGCCGAGTCGTTCATCGAGACGTTGCTGGACTGAATCCAGCCATGGCGTGGATCTAT
TTTTCGAAGCGCTTCATCGCTTCGCTGATCAGCGTCCGCGCCTCGGCAGCGTTGCCCCAA
CCGTTGAGCTGCACCGGGTTGCGCCCGGCCGGCAGGTCCTTGTAGACCCGGAAGAACGCT
TCGATGCGCTGTCGTTCGATCTCCGGCAGATCGGCCAGGTCGCGGATGTTGGCGTAGGTC
GGGTCAACCTTGTCGGTCGGCACGCCGATGATCTTCTCGTCGTGCTCGCCGCCGTCGACC
ATCTTCAAGTAGCCGATCGGCCGGAAGCGCACGATCACCCCCGGATGCAGGGGTTCACGG
GTCAGCACCAGCGCGTCCAGCGGATCGTTGTCGCCAGCCAACGTGCGCGGCATCGAACCG
TAGTTGGCCGGATAGGCGACCGGCATCGACTGGAAGCGATCCACATGCACCAGGCCGTCC
TCCTTGATCTCGTACTTGGTGACGCTGCCGGCCGGAATCTCCACCGCCAGGTTCACTTCC
TGCGGCGCCTGCTTCGGCTGCGCCACCAGGAACGGGTGCAGCACGCCATCGGCGGCGGCC
ACCGCGGTCGCGAGCAGGAGCAGGGCCCCGCCGATGGCAGCCATGGGGACAAGACGGTGT
ACGGTTTTCATCTGGATCTCCTCCTCATTCCCAGCAGCGATCGGCGCGGCCCTTGGCAGT
CTGCGCGCGCGGGCAGTCACGCGGCGTGATGCGGCCTTCGGTCAGCTCCGTGCGCTGCTT
GCCGCCCTTGGTGTCGCGACGCAGCTCGAAGGCATCGTAGAGTCGCCCGGTCACCGTGCG
GGCTTCATAGCGCAGGTGCTGCGGATCGATGTGCAACACCTGGAACAGCTGGGTGTCCTC
GGCCACCGGATCCATCGTCCTACGTGCCTCGTCGGAGAGACGGTACTGCTTCGGCCCCGC
CACGGTCACCACATACTGCGGCGTCGCAGCCTGTCCTTCACCACGGCGGCCATAGGTGTG
ATCGTGGCCCTGCAGCACCAGATCGACGTTGTGGCGACGAACCACCGGCAGCAGCACGTC
ACGCAATGCGGCGTTCTCGCGCCCTTCGCGCGGCGAATAGAACGGCTGGTGCAGCAGCAC
GAGTGTCCACGGCTGCGGATTGCCGGTCAGTACCTTGTCCAGCCACTGCGCCTGCTCCTT
GGCCGTGCCAAGGTCGAGTGCCGACGTGCCATCGACCACGGCGACGCGCACGCCCTGCGC
ATCGAACCAGTAGCTGGTCTGCTGTGCGGCGGATGCCCCATTGCCCGGCAGCGCGAACGT
CACCGGCCAGTGCCTGCCCAGCACGCGGCGTTCCTGCGGAGTGCCCTCGAACTCCTCGAC
ATACTCGTGGTTGCCGATCGCCGGCGCGACCAGGGTTTCCTGCGCCAGCCAACCGGCGGC
GGCAAACCATTCGTCCCACTCGCTGTCATCGGCACCATCGCCCCCACTGACCAGATCGCC
AGCGAACAGGCTCAGGCGCGCCTCGGGTGCGGCCTTCTGCGCGGCGCGCACCACGCGGCT
GACATGGCTCACGTTCTTGTTCTGGGTATCTCCAAAGTACAGCAGGGTCAGCGGCTGGTC
GGGCGCAGCCAGCGTGCGCAGCTGGTTCCAGGCGCTCCAGCTGCCGTTGCCCTGCACGCG
GTAGACGTACAGGGTATCGGGCCGCAGGCCGCTGACATCAGCGCGGTGGTGGTGCGACAG
CCCGTTCTCGGTCTGCAGCGCGCGGGTCGTGGCGCGCACCTGGCGGATGCCCTCGATGGC
CGGTGAATCACCGGCAAGGGCAATCTCCAGCAGCGGCGCCTGCACGCTGCCGTCGGTGCG
CCAGGCCACGGCGAACCCATGGCCGGGATCGACTGCCGGCGAAGCGACAATGCGGTCCGG
CACCGTCGTCGCTGCGTAGTGGCGGCTGCCTGCCGGCACCTGGATGTTCGCTTCAGCCGC
CGCGAAGCACAACGACGGCACCGCCAGCAGCAGGCCCAGCGCCAACGTATGCATCAGGCA
ACGACCGCTCACGAACCACACTCCAGCGGCAATGCCAACTGCTTGGCGATGCTCTCCCAG
TCGAACGCCACCACGCCCTGGTCGTCATGCACCGCATACAACGCGCCGTGCGGGAAGCGC
GCGCTGGGCTGCTGCATCATCCAGATGCCATCGGTGTTGGCCACGGTATTGCCCTGGAAC
GCGCCGACCGGCCTCAGGGTGTGGCGGTCGAACAGGTGGAACACGCTGCGCTGCTTGCCC
TGTTCGGTGGTGATCCACCAACCATCCTTGCCGCAGGTGCGCAGGGTTACGCCTTCGGCC
TGCGCCTTGAACACGTCGCGGCCGAAGGTGGTGCCGGTGAAACGCCCGGCCAGCGTGTAG
ACCTTGAACTCGCTGGCGTAGCCCTCGTCCTCTTCGGCGATCAGCAGGCGATCGTTCTCG
GGGTCGCCCCAGATCGACTCGACCACGCGCAGGGCACCCGCCTCAGTGGTATCACCGATG
CTGGCCACAAGCTTCGCTTCGACCTTCGCGCCATCGCGGGTCACCTGGTACTGGCGCACG
CGCTTGTCCAGCTCGGTCAGCGGCGGCAGGATGTCACGGCCCTGTGCATCCTCGCCGTTG
TCCCAGGAGTCGGTCACGTAGACGCTGTAGCCATCGGCACGGCGGTCGACCCACAGCCCG
TACGGCTTGCGCAGATCGTCCGCAGCGAAGGTCGCCAGTGGAGTGAAGTCCGGCAGGCTC
AGCACCTGCACGCGGTGATTGTCGCGCTCCACGATCCACAGCAGATCGTCGGTCACCGCG
ATGCCGTTTGGGCGATCGAACTGCCCTGGCGCGGTGCCGCTGCTGCCTACGTCGCGCAGG
TGCTGGCCGCTGCTGCCGTCGTAGACCACCAGCTTGTCGGTGGCCTTGGCAGTGGCGATC
AGCCACAGCTTTCCGTCAGGTGCACGCCAGGCGGCAGGCGAATCGATGTTGTCAGCCGGC
GTCATCGGTGAAAGGAATGCCTCGGCGATGGTGGTCACCGCACGCTCGTTCATGGCCTTC
GCCCCGGGCTTGGCCACGGCCGGATCATTGCCGTTGGCCGGCGTGCAGCCTGCCACCAAC
GTCACGGCCAGCATGGTGGCCAGCAGGGTGATGCGAGGCCCGCTCACAGTGCCACCTTCA
GGCCCAGTGCGTAGGTGCGGCCATATTCTTCCATCTGCAGGGTGCGCGAGCGCGTGCCCT
GGTACAGCTCCAGCGGCTTGTCCAGCAGGTTCTGTGCCTCGAAATACATGCTCACGCGCG
GAGTGAACCTGTAGTCAAGCGAGAAGTCGAGCTGGGTGTTCGGCGCTACGTAGATGTCGA
AGGCACGGCCGGCACCAAGGGTATCCAGGTACTCGCTGCGGTGCACGGCTGCCACGCGGG
TGCTCAGGCCGTACTTCTCGTAACCGATGTGCGCGCTGTACACGTTCTTCGAGGCGCGCG
GCAGGGTGAAGTCCTCACCGGCGCGCTTGGCCAGGCCCGGGTCGAAATCAGTGTCCAGCC
AGGTGCCGCTGGCACCCACCAGCAGGCCATCCCAGCCAGCCGGGAGGAACGACAGCTGCT
GCTGCCAGTTGAATTCGGCGCCGCGCACCTTGGCCTTGTCGCCATTGATCGAGGTCACCA
CCGGCAGGCCGTCGTAGATGCCGTCGGCGCCGGCCTGGCGGACCTGCACGATGTAGCCGT
CGATCGACTTGTGGAACACGCCCAGCGAGAGGATGCCGCTGTCGCCGATGTACTTCTCCA
CCGACAGGTCGATGTTGGTCGACTCGTACGGATCCAGCTCCGGGTTGCCCAGGCGCACTT
CATTGTCGTTGCGGGCCAGGCCGATGCGCGGCGAGGCATCGCCGAAGCCCGGGCGCGCCA
CCGTCTTGTTGGCAGCGAAGCGGAACACCCAGTCGTCGCTGGCGTCGTAACGCAGGTGCA
GGCCCGGCAGTACGTTGTTGTAGCTCTTGCTGGCGGTGACCCGGGTCGCGGTGTAGGAGC
GCCCGTCCTTGGCCACGTCCACGCGATTGCCGGTGGCGCTGAAGCGGGTGTTCTCCACAC
GCACGCCGCCGATCACGCGCAGCGCACCGATGTCCCAGGTGCCCATCGCATAGCTGGCGA
ACACGTCTTCGCGCGCGGTGTAGTCGCCTTCCAGAGACGTCGCGGCGTTGCCACCGACGT
CCTGCGGACGCGCGCTGTATTCGCCACCGTGCTGCGACCAGTAGCTGCGCATCGCCGACG
AGTCCATGCCCTGCCCCATCGGGCCGTGGCGATGTTCCGGCGAGCCGGTGGTCCAGTCAC
TGAGCTTGATCGCCGGACCCACGCGCAGCGACGCTTCATCGACATTCACGTCACGGTCGC
GCCAACGCCCGAGCAGGCCGAACTTGTAGCTGCTGTTGTCACCGTCGAAGCGGATGTTGA
CCTGCGCGCTGCGCTCCTCGTCGTCCACCTTCTTCGGCTTGGCCACCACACGGTCGAATT
TGTAGTTGGCGTTGTCCAGCCACTGGTCGTTGTCGAAGGTGTAGGTGGGCAGGCGGCTGC
GCTGGTCCAACGTGCCATTGAAGGCCTTGCCGTTGAGCTTGAAGCGCGACTCGATCTCGT
CGTCCACGCGTTCTTCGGTGCGGGTATAGCCGATCTTGTAGTCCAGTACCGCGTCGGTCA
GCTTGTTCTCGCCACCCAGGCTGGCGGCGAAGGTGTTCTCTTCCTTGGTCCGGTAGCGCA
TGCGCTTGTCGATCGAATCCTTCGGCATGCCGGCAAGTCGATACTGGTCGGTGCCGGTGG
CGATCATGTCGGCGCTGTTGAAGTTGAAGATCACGCGCTGGCGGGTTTCGGCATCGTCGA
ACTGGCTGTACAGCGTGCGCAGGTAGTAACGGCTGTCCTCGTTCGGGCGCCAGTCGAAAT
TGAGGTTGGCGCCGATGCGCTTGCGCTCGATCTCGTACTTGCGGTTCTGCAGGTTCAGCG
CGGTGATTTCGCCCGGGCGGGTGGTGGTCGGATCCTTGTTCCCGCTGACATCACCGTACT
CCACTTCGCTGTTGTCCGATTCGAACGTCCGCTTCTGGTAGTTCACGCCGGCGGCGATGC
CGAAGGTGTCGTTGAACACTTCGCTGTAGTTGAACGCGGCCTTCGGGCTGGTCTCGCCCG
AAAGCTGCTGGTGGCTGCCTTCGATCTTGCCACGCAGGCTGCGGCCCTCGCGGTCGAACG
CCGAGGCGGTCTCGACCAGGATCGCGCCGCCAATGGCGTCGCCCGGCATGTCCGGGGTCG
GCGATTTGACCACGCGCAGGCGCTCGGTCGAATCGGACGGGATCACGTCCATCGGTGCGG
CGCGGCTGGAGTTGTCCGGTGTGCCGATGGCGATGCCGTCGACGCTGACGCTGTTGAGGT
TGGCATCCAGTCCGCGCACGACCACGTAGCGGCCCTCGCCCTGGTCGCGCGTCACGCTGA
TGCCCGGCAGGCGTTGCAGCGACTCGGCCACGTTCTTGTCCGGGTACTGGCCCAGCGCGT
CGGACGACACCGCATCCTCGATGGCGTTGCTGCTGCGCTTGAGGTCCACCGCGCGGATCT
GCGATTCAAGCTGGGCGCGCACTTCAATGCGGTCCAGGTCGACCGCATCGGCGGCCACTG
CGCCGGTGGCGGCGACCGCCTGCTGCCCGGCGGCCTGCAGTGGTGCAGCAGCCCCCATCG
CCAGGGTCAGGGTGATGGCAACGGCCAACGGAGTCTTGATATGCACTGGGAATCCCCATT
CCTGTTAAGAATGGGTCTGCACGGTATGTCCGCAAGGTTGCATGGCAATGACATGCATCT
GCACATTTCATGCAGGCCGTCTCCGGCCCCGGTTTGGGGTTGGGCGCCCAATCCGGCAAA
ATGGCGTCCTCTCTCCTTATCCCCCTTCCCGACCATGAAGATCGTCGAAGTGCGCCACCC
GCTGGTGCAGCACAAGATCGGCCTGATGCGCAACGCTGCGCTCAGCACCAAGGATTTCCG
CGAACTGGCCAACGAGCTCGGCACGCTGCTGGCCTACGAGGCCACCGCCGACCTGGACAC
CGAGCCGCACACCCTGCCCGGCTGGGCCGGCCCGGTCACCGTGCAGCGCATCGCCGGTGC
CAAGATCACCGTGGTGCCGATCCTGCGCGCCGGCCTTGGCATGCTCAGCGGCGTGCTGTC
GCTGATCCCGGCGGCACGCGTCAGCGTGGTCGGCCTGCAGCGCGATGAGGAAACCCTGCA
GCCGGTGCCCTACTTCGAGCGCCTGACCGGCCGCCTGGAAGAACGCGACGCGCTGATCCT
GGACCCGATGCTGGCCACCGGCGGCACCCTGATCGCCACCATCGACATGCTCAAGCGTGC
CGGCGCCCGCCGCATCAAGGGCATCTTCCTGGTGGCCGCGCCGGAAGGCATCGAAGCAGT
CAAGGCCGTGCATCCGGACGTGGAAATCTACACCGCGGCCATCGATGCCCAGCTCAACGA
CAAGGGCTACATCCTGCCCGGCCTGGGCGATGCCGGTGACCGCATCTTCGGTACCCGCGT
CGGCTGATCCGGTGAACCGGGGTCGGATCCCTTTCGCAGAAAGGGCTCTGACCCCACCCC
GGATGCCGGCCTACAGGCCGGCCGCGAACGCTTCCAGCTGGCCGATGACGGTGTTCCAGC
CGTCGAAGAAGCCCATCTGCTCATGCTGGTCGCGCAGGGCCTTGTCCGGGTGCATCACCT
GCGCGGTGTAACGACAGCCCTGGCCCTCATCCTCCATCGAGATGATGGCGGTGAAGCCCA
GCCACGGTGACTGCGGCCGCCAACCCGGTCCCAGCATCGAGGTGAACACCAGACGCTGCT
GCGGCACGATCTCCAGAAAGCTGCCCGGGTTGTCACTGCTGCCGCCGTCGGGGCCCTGCA
TGAAGGTGTGGAAGGCGCCGCCCGGGCGCAGGTCGAAGGCACGCACTTCGGTGGACCACG
GCTTCGGGCACCACCACTGGCGCAGCAGCTCCGGGTCGGTCCACGCCCGCCACAGGGCGG
CGCGCGGTGCGTTCAGTACGCGACTGATGACCAGATCGGTCTCGGGGTTGTTACCTGCGT
CTACGGCCATGGGCCTGCTCCTGTCGGTGAAGGGTTTCGACAAACTCGACCATGCGGTCG
GCGCGCGCTGCCCACACGACGCGCTGCGCGGCCAGCCATTGCTCGGCCTGGCCCAACCGT
TCCGGCACCAGTTCGCAGGTGCGTACACGCCCCTGCTTGCGACTGCGCACCACGCCACTG
CGCTCCAGCACGGCCAGATGCTTCATCAGCGAGGGCAAGGCCATCTCAAAAGGCTCGGCC
AAGGTCGACACCGTGCGCGGCCCCTGCCCCAGCGCCGCCACGATCGCGCATCGGGTGGGG
TCGGCCAGTGCCTGGAACACGTCTTGAATGGCGGGATCATACTTACCCATATGGCTAAGT
AATACGCCGATCTGAATGCCCCTGCAAGCGGTCGCTGCCGAGGCACGATTCTTCACGTGG
CCTTGCTGCCTGCAGGCCAATGCTCCGCGCACCCGCCACCGCTTGGAGTGCTCTCGATGA
AAGCTTCTTTCCTGCTGGCCGCTGCCCTGCTGGTCGGCCTGCCCCTGGCTGCCAATGCCA
CCACGCCGCAGCAGCAGCGCATGGCCGACTGCTCGGCCAAGAACAAGGGCTTGAAGGGTG
ACGCCTACAAGACCGCGCAGAGTTCCTGCCTCAGTGGCCACGCTGCCGAAGCCAAGCCGG
CCAACGCGCAACAGGAACGCATGCGCAAGTGCAACGCTGACGCGGGTGCCAAGAAGCTGG
CCGGTGACGCGCGCAAGACCTTCATGAGCAGCTGCCTGAAGGCGTCGTAGCATCGCTCGT
CCAGTTCAATCGAATGGGGGCAGAGCCCGTTGCACAGCAATGGCATTCGACCCCATTTGA
ATATCGATATCTGACAGATGTGCCGACCAACGGTCGGCACCCACCAATAGCCACCGGCCA
CCTGTCAGAGGTGGGGGCGGTGTGGGTGGGCAGGCGCCGTGGATGGCGCCATCGAGCCCC
ATGGATGGGTTTACGGCGTGTCCTGACCACCCACACCGCCCCGCCATCCCACGGAATGCC
GTTCTTGATCTTGCTTCGGCTTCTGCAGGTGCAGGGAGCAGCCCTGCCGAACACCCGTCA
CCCCAGCGCGCGCGCCTTCAGTTCACCCTGCTCGTGCAGGGTCACGAAACGCCCCTTGTC
ATCGCGACCCAGCTGCGCCAGCGCCACCTGCGGGTCGTGGGTGAAAAACAGATGCACGTT
GCGCGCCAGCTTGTCCTCAAGGAACTGCCGCTTCTCGTCGATCAGGAGCTCGGCATTGCG
GTCGTAGCCCATGGTGATCGGCACGTGTACCCATGAGCGCCCCGGGATCAGGTCGGCACA
GAACACCACCCCGCCGTGCGCATCTTCGCCGGCGTGCGCGTGGCCGACGATCTCGGCCAG
CATCAACCCCGGCGTGTGGCCATCGCTGTAGCTGAAGCGAACGCTGCGACCCAGAACCTT
CGAATACTCGCCGTCCACCACTTCCAGGCGACCGCTGGCCTGCAGCAGGCCAGGCAGCTC
CGGAATGAAGCTGGCACGGTCGCGCGGATGCGGCTGCATGGCGCGCTGCCAATGCTGCGC
ACCGACCACATAGGTCGCATTGGGGAACAGCAGTTCCGGCTCACGCCCTTCGCTCCATGC
CGCCAGCAGGCCACCGGCATGATCGAAATGCAGGTGGCTGAGCACGACGACATCAATGTC
CTCGTGCTCGAAACCTGCTTCGCGCAGCGAATCGATCAGTACGTGCTGGCTTTCCTGCAC
GCCATAGCGCTCACGCATGCGCGGATCGAAGAACGCCCCGATACCGGTTTCAAACAGCAC
GGTCTTGCCTTCCAGCGGGCTGGCAAGCAGCGCACGGCAGGCCAGCTCGATGCGATTGAG
CTCGTCCGGTGCCGCCCATTTTTCCCACAACGCGCGCGGCGCGTTGCCGAACATCGCGCC
GCCGTCGAGGCGCTGCGAGTTTCCACGAATAGACCAGAGTTTCATGTGTCGATTATCGGC
GCCGGCTCGTTAAATAATCGCTAGAAAGGAAACAGAAAACCCCGCCGTCAAGGGCGGGGT
TTCGGTAAACAGCCAGATTGGCGGCCAGCGGCCGGCCCGACCGGATCAGCGTGCCGGCAC
GACCAGGGCGCTGCCCACCGGGTTGCGCGGGTCGCTGCCGCCAAACAGCTTGTTGGCCTT
CCGGTCCCATTCCACGGTCTGCAGGTTGCCCCACACGTGGCTGGACCCGCGGCCCCCGGC
GGCCACATTGCCCGGCAGGTCGATCTTGTGACCCATCGCCTGCAGCTGCTTCACCGTGGC
CGCGTCGAATGCATCGTCCTCGGCTTCGATCAGGTCCGGCAACCACTGGTGGTGGTAGCG
CGGCAGCGCGGCAACCTGCTGCGCGTCCAGGCCGGCGTCGTAGCCGAGGATACCCAGCAG
CACCATGGTGATGATGCGGCTGCCACCCGGGGTGCCCAGCACCACCACCTTGTCGGCGTT
CTCCATGAAGGTCGGGGTCATCGAGCTGAGCATGCGCTTGCCCGCCTTCGGCGCATTGGC
CTCGTAGCCCATCACGCCGAACGCGTTGGGCGTGCCCGGCTTCAGCGCGAAGTCGTCCAT
CTCGTTGTTCAGCAGCACGCCGGTGCCCTTCGGAATCAGCCCCGAGCCGTACAGCAGGTT
GACGGTCTGGGTCGCGCCGACCCGGTTGCCGTCACGGTCGATGATCGAGAAGTGCGTGGT
CTCGTCGTCTTCCAGCGGGGTCGGGTTGCCCGACAGCAGGTCGCTGGGCGTGGCCTTCTC
CGGATGGATGGTCGCCCGCAGGCCCTGTGCGTAGTCCTTGCTGGTCAGCACCTTCTGCGG
GATCTGCACGAAGTCCGGATCGCCGAGGAAGAAGGTGCGGTCGCGGTAGGCACGGCGCAT
CGACTCCACCACCAGGTGGGTGCGGTGCGCCGGGTCCATCTTGTTGATGTCCCAGCCTTC
CAGGATCTGCAGCATGCTGGCCAGCGCGATGCCACCGGACGACGGCGGCGGCGCGGTGGT
GATCTTCCAGCCGTTGTAGTTGAACACGATCGGTTCGCGCTGCTTCACGCGATAGCCGGC
CAGCTCTTCAGCGGTCCACTTGCCGCCGGCCTGCTTCACGCCGGCCAGCAACAGCTTTCC
GGTCTGGCCCTTGTAGAAGCCATCGAAGCCACCTGCGGCCAAGCGCTCCAGCGTCTGTGC
CAGCTCCGGCTGCTTGAACAGGTCACCGCTGGCGATCGGCTTGCCGTTGCGCAGGTAGAC
CTCACGGGTGCCGGGATAGCGCTCCATCACCTCACGGCGAGAGGCATAGCCCTTGGCCAT
GCGGTCGTAGACCGGGAAGCCTTCGCGCGCGATGCGGATCGCCGGCTGCAGCGATGCAGA
CAGCGGCAGCTTGCCGTGCTTGGCCGACAGCTCGACCAGCGCCGCAGGCAGGCCCGGAAT
ACCGGCCGACCACGCACCGTTGACCGAGCGGTCACGGTCGAGGTTGCCCTGCTTGTCGAG
GAAGGCCTGCGGCGTTGCCGCGGCCGGCGCGGTCTCGCGCGCGTCCAGCATCACGTCCTT
GCCGGTGGCCGCGTCGTGCAGCAGGAAGAAGCCACCACCGCCCAGCCCGGAACTGATCGG
CTCGACCACCGCCAGCGTGGACGATACCGCCACCGCGGCGTCGAAGGCATTGCCACCCTG
CGCCAGGATGTCGATGCCGGCCTGGGTCGCCAGCGCATGGCCACTGGCAATGGCCGCGCC
ATCGGGGCGTTCGGCACGGGCCGGGCTGTCAGCCCAGGCGATCGGGCTCAGCAGCAGGCC
GAGCAGCAGCAGGGGTCGGACGATCAGCGTCTTCATTCGGATGGGGGCTCCGCATAGAGT
TCGGGGTGATCGTGCTGCAGCTGGCGCAGCTTGGCCAGCAGCTGGTCTTCCGTTTCCACG
ATCTCCGGGTCCGGGTCGATGCACTCGACCGGGCAGACGACCACGCACTGTGGCTCGTCG
AAATGGCCCACGCATTCGGTGCAGCGCGCAGGGTCGATCACGTAGATGGTTTCACCCATC
GCAATGGCCTGGTTCGGGCAGGCCGGCTCGCATACGTCGCAGTTGACGCAGAGCTCGTTG
ATTTTCAGCGACACGGCGATACTCCTCGCCCGCGCCCTGGGACAAAGGACCGGCCAGCGC
GGGCGCGCGGGCCGGTCAGGTCATCAGCGGCGCCCTTGCAGGACGCCGCCCGGGCCATGC
CGGAGCATGGCCGCCATGGCTCGGTCTTACTTGGCTTCGACGAAAATGTACTCGGCGCCG
GTCGGCTGGATCGCAGCCTGCACACGGGCGTTGTCGGCCGACTGGCCGATGAAGACGACG
CGCACGCCCTTCATCGAATCCGGCGACACGTCCTTGAACACGGCCTGGATCATGTCAGCC
ATCTTGCCCGAGGCCGACGAACCGAAGGCCAGCATGTTGCCCGGCTGCACGCCACGGGCC
ACGGCCTGGGTCGCGCTCTCGGTCTGGCGCTCGTACTTGGACTGGAAGTCCGGGTCCGAT
TCCGGGGAGAGGTAGTACAGGAACGGGCTGTTGTTGATGTTGCCCATGTTCTGGATCGCC
ACTTCCTGCAGGTACTTCTTCCAGCCTGCATCGTCGTCCTTGGCCGGGGCGACCAGGGCC
TGCTTGGCCTCGTCGACCGGAGCGGCCTCTTCCTTCTTGCAAGCGGTGAAGGCCAGGGCC
AACGAAGCGATCAGCATCGCGCGCATGGTGGTGTTCATGGGTTTCCTCCCGGAATGGTGC
GTGGTGTTGTACGTAATGGGGTGCGGGTACAGCGGGGCTTACGACTGTGCCGCCTTCGCT
TCGCGGACCTTGCGCAGGGCTTCGAGCACCGCGGCCGGCACGAAGCCGGACACGTCGCCG
CCCAGGCGCGCGATCTCGCGGACCAGCGAGGACGAAATGAAGCTGTGCTGCTCGGCCGGG
GTCAGGAACAGGGTCTCGACCTCGGGGATCAGGTGGCGGTTCATGCTGGCCATCTGGAAC
TCGTACTCGAAGTCGGACACCGCGCGCAGGCCGCGCAGCAGCACCCCACCCTGGACCGAA
CGGACGAAATGGGCCAGCAGGGTGTCGAAGCCGATGACCTCGACGTTGCCATGGTGGCCC
AGTGCGCCACGCGCCAGCTGCACGCGCTGCTCCAGCGGTAGCGCCGGGCCCTTGGACGGG
CTCTGCGCCACGCCCACCACGACCTTTTCAAACAGCGGCGCGGCCCGGCTGACCAGGTCG
ATATGACCGTTGGTGATCGGGTCGAACGTGCCGGGATAGACGGCAATGCGGCGGTTGGCC
ACGGTCATGGGCGGATGCAGATGTTCAGATGAGGTCAAAGTGTAGCAGTGGCGCGGCGGT
ACAGGGCAAAGCGCACCTCGCGGGTACCGCCCTCGCGGTGCAGCAGCCAGTCCGGCGGCA
GCACCGGCACGTGGCCGGCCGGCGATTCCAGGTACAGCCAGGCATCGGCGGCCAGGTGCC
GCGGCAGCTGCGCCAGCACGTCCTGCCACAGGCCATCGGCGAACGGCGGGTCGATGAAGA
CCAGATCGGCCTGCTGCGCGGGTGCGCCCTGCAGCCAGCGCAGGGCATCGGCCTGCACCA
CGGTGATCTGGTCGGCGGCCTGGAGCTTGGCCACGGCCGCGGTCAGGTTGCGTCCCAGCT
GCGCGTCGCGCTCGACCAGGATGGCGTGGGCGGCACCGCGCGAGACCGCCTCCAGGCCCA
GCGCGCCACTGCCGGCGAACAGGTCCAGCACCCGCGCGCCGCCCAGTCTGGGCATCAACC
AGTTGAAAAGGGTCTCGCGCACGCGGTCACTGCTGGGCCGCAGCCCCGGCAGGGTCGGCA
CCGGCAGGCGGGTATTGCGCCAGCGACCGCCGATGATGCGGACCTGGCCGTCGTTGCTCC
CACGGCCGCTCACAGGCGCCCCCGGCGGGGTTCATTCGAGAATTTCAGCATGAGCGGGAT
TGTAGTTCGGCCGGCCCGCGGCCGGCACCCGCAGAAGCCACAGCAACGGCCGAAGCAACT
TCAAAAGCTGGTTTCCTGTGGATTGGCGGGGTGGGTCCGGTCGAGGGGGACGCTGCAAGT
ACGTCCATGTAAGCTCGGTCGCCGCATCCATGCGGCTCACGCCCCCTCAACCGGCCCCAC
CCCGCCTTCGACAGTTTCCTGCGATCTGCAGTAGATCCACGCCATGCGTGGATGAACATC
TGTCAGATATCGAAGGAATTGATGAGATCAGAAGCCCAGCCGTTGCCACCGTCACCGGGA
ACCTGTCAGAGGCGGGGCGGTGTGGGTTGGCAGGACCGTTGGCGCCATGGATGGCGCCAT
CGAGCCCCCAGGGACGGGTTCACGGCGTGTCCTGCCCACCCACACCGCCCCGCCATCCCA
CGGATAGCCCGCTGTTGCTGTTGCTGTTGCTGCTGCTTCGGCCTCTGCAGGTGCAGGGCT
GCAAGCCCTGCCGACCAACCCTTGATTTCGGGACAATCAGCCATACCCCTTGGCGAGGCC
GCACGCGCTGGCGCGGCATTGCACATGGAGCCTTATCGATGACCGAGACCACCCAGACCG
AAACCCTTGGCTTCCAGACCGAAGTCAAGCAGCTGCTGCAGCTGATGATCCACTCGCTGT
ACTCCAACAAGGAAATCTTCCTCCGCGAGCTGGTCTCCAATGCCGCCGACGCCGCCGACA
AGCTGCGCTTCGAAGCCCTGACCCAGCCGGCCCTGCTGTTAGGCGACAGCGAGCTGCGCG
TGCGCGTCAGCTTCGACCCCGCCGCCCACACCATCACCATCGAAGACAACGGCATCGGCA
TGAGCCGCGCCGAAGCCATCGCCCACCTCGGCACGATCGCCAAGTCCGGCACCGGCGATT
TCCTCCGCCAGCTGTCCGGCGACCAGAAGAAGGATTCGCAGCTGATCGGCCAGTTCGGCG
TCGGCTTCTACAGCGCCTTCATCGTCGCCGACGAAGTGGAAGTGACCTCGCGCCGCGCCG
GCCTGGCCGCCGCCGAGGGCGTGCGCTGGACCTCGCGTGGCGAAGGCGATTTCGATGTCG
CCACCATCGACAAGGCCGAACGCGGCACCCGCATCGTCCTGCACCTGAAGGACGGCGAGC
ACGACTTCGCCGATGGCTGGCGCCTGCGCAGCATTCTCAAGAAGTATTCGGACCACATCG
GCCTGCCGATCCAGATGCCGAAGGTAGGCGAAGACGGCGCTGCCGGCGAGTGGGAGACCG
TCAACCGCGCCAGCGCGCTGTGGACCCGCCCGCGCACCGAGATCAGCGACGCCGAGTACA
CCGAGTTCTACAAGCACGTGGCACACGACCACAGCGATCCGCTGGCGTGGAGCCACAACA
AGGTCGAAGGCAAGCTGGAGTACACCTCGCTGCTGTATGTGCCCGGCCGCGCGCCGTTCG
ACCTGTATCACCGCGATGCGCCCAAGGGCCTGAAGCTGTACGTGCAGCGCGTGTTCGTGA
TGGACCAGGCCGAGCAGTTCCTGCCGCTGTACCTGCGCTTCATCAAGGGCGTGGTCGACT
CCAACGACCTGTCGCTGAATGTCTCGCGCGAGATCCTGCAGTCCGGCCCGGTCATCGATT
CGATGAAGGCGGCGCTGACCAAGCGCTCGCTGGACATGCTGGAGAAGCTGGCCGCCGACA
AGCCCGAGCAGTACGCCACGTTCTGGAAGGAATTCGGCCAGGTGCTGAAGGAAGGCCCGG
CCGAGGACTACAACAACCGCGAGAAGGTGGCCGGCCTGCTGCGCTTCGCCTCCACCCGTG
GCGACGGCGATGCGCAGAGCGTGTCGCTGGCCGATTACCTCGGCCGCATGACCGAAGGCC
AGAACAAGATCTATTACCTGACCGGCGAGAGCTACAGCCAGGTGCGCAACAGCCCGCACC
TGGAAGTGTTCCGCAAGAAGGGCGTGGAAGTGCTGCTGCTGACCGACCGCATCGACGAGT
GGCTGATGGGCTACCTGACCGATTTCGACGGCAAGGGCTTCGTCGACATCGCTCGTGGCG
ACCTGGACCTGGGCGCGCTGGAAACCGAAGCGGACAAGCAGGAGCAGGAAGCGGCAGCGA
AGAACAAGCAGGGTCTGGTCGAGCGCCTGAAGGCGGTGCTGGGCGATGACGTGGCCGAAG
TGCGCGTGTCGCACCGCCTGACCGATTCGCCGGCGGTGCTGGCCATCGGCGAACAGGACC
TGGGCCTGCAGATGCGCCAGATCCTGGAAGCCAGCGGGCAGAAGGTGCCGGACAGCAAGC
CGGTGCTGGAGATCAACCCGGGCCACCCGCTGATCGCCAAGCTCGATGCCGAAGCCGATG
GCGCGCGCTTCGACGATCTGGGCCGGGTGCTGTTCGACCAGGCCGCGCTGGCCGCCGGCG
ACAGCCTGAAGGACCCGGGCGCCTATGTGGCGCGCCTGAACAAGCTGCTGCTTGAGCTGT
CGGCCTGATCGACAGGGGGGGCGCCGGGCATGGCCCGGTCTACCCGGCGATGCTCTGGTA
GAGGCCAACCTTGGTTGGCGCCCCAAAAGCGTGCCAACCAAGGTTGGCACCTACCAGGCG
AGTCGAGCGTGCCAACCAAGGTTGGCACCCACCAGGCGGATCGAGCGTGCCAACCAAGGT
TGGCACCCACCAGGGGGGCGAGCGTGTCAACCAAGGTTGACACCCACCAAAGCCGGGCGG
CTCAGACCTCCCGATCCAGCAGCGAGCCCAGCATCTGGTCCTGGCGGCGGATCACCGTGG
CATTGGCGGCGAAGGCCACCACTTCGGCTTTCGCTGCCAGCAGATCACCCAGTGGTGCAC
TGACATCGGCGCCGGTAGGGGTCACCGCGGCCTGTACCCCGCCCTGCTCCACCGCACTAC
GCTGCAGCTGCAGGCGCTGGGCATCGGGAGTCGCCAGGTTGGCCACGTTGTGCGCAGCCA
CCTGCACGCCCTGCTGGGCCGCGCGCATCCCGCTGAGGGCGATTCCCATCACGTTGTTCA
TGGCGGTCTCCGGGCCGCTCCGCGCAGCCCTCCGGACCGGTTAACGGCCGGCGGGCCGCG
ACCTTGAGTCCACATCGGCCCGACAGGCCCGAGTGGTAGCATATCCCTCTGATTTCAGCG
CCTTTTGCCAATGCTCAGTTTTTTCCGCCGCAAGAAGCCCCAGGATGCCCCCGCAACGGA
GGCTCCCAAGACCCAGCACTACTCGGCTGAAGAGCTGGCGGCGGCGTTCCCGTCGACCGC
GCCGGTCGAGGACAAGGAGCCGGCACCGGTAGCCGTACCGGCCGAGCCTGCACCAGTCGA
GCCGCCACCGGCAGCCGCCGTTCCGGTCGCTGTCGAGCCCACCCCGGTGATTCCGACCCC
AGCCGCACCGGTTCCGGCAGCTCCTGCGCCGACGGCGCAGATCGACGTCGCCCCCATCGC
GACCCCGGCCATCGAACCGGCACCCGCACCGGTGCCTGAGCCCTCCCCGGCACCGGTACC
GGCCACCGACGACCTGCCGGCCGCCGCCTCGGTCGATGCCGTGCCTGCAACTGCCGGCAA
GCCCGGCTGGCGCGAACGCCTGCGCAACAGCGTCATCGCGCGCAGCTTTGGCGGCCTGTT
CTCGCGCAACCCCAAGCTCGACGACGACCTGCTGGACGAGCTGGAAACCGCATTGATCAC
CGCCGATGTCGGCGTGGGTGCCACCACCGATCTGGTCGAGGGCCTGCGCAAGCGCATGAA
GGCGCGCGAGTTCGCCGATGCCAACGCCCTGCTGGCCGCACTGCGCAGCGAACTGATCGC
AATCCTGCAGCCGGTGGCCAAGCCGCTGGTGATCGACCGCAACGCCAAGCCCTTCGTGGT
GCTGACCGTCGGCGTCAACGGCGTCGGCAAGACCACCACCATCGGCAAGCTGGCCAAGCG
CTTCAAGGATGAAGGCCACAGCCTGATGCTGGCCGCCGGCGATACCTTCCGTGCCGCCGC
CGTGGCCCAGTTGCAGGCCTGGGGCGAGCGCAACGGCGTGGCCGTGGTCGCGCAGGGACA
GAACGCCGATGCCGCTTCGGTGGCATTCGATGCGCTGCAGGCCGGCAAGGCCCGCGGCAC
CTCGGTGCTGATCGCCGATACCGCCGGCCGCCTGCACACCCAGTCCGGCCTGATGAACGA
GCTGGGCAAGATCCGCCGTGTGCTCGGCAAGATCGACCCCACCGCACCACACGAAGTGCT
GATGGTGATCGACGGCACCACCGGCCAGAACGCGCTGTCGCAGCTGCGCCAGTTCAATGC
CGCGGTGAACGTGACCGGCCTGGTGGTGACCAAGCTGGACGGCACCGCCAAGGGTGGCGT
GGTGTTCGCGCTGGCCCGCGAGTTCGGCATTCCGATCCGCTTCGCCGGCATCGGCGAGCG
CCCGGAAGACCTGCGCGTATTCGACCCGGAAGCCTTCGTCGACGCCCTGCTGCCCGAAGC
GCTGGGCGGTTGATACACCGTGCAGCCACGCATGGCGTGGCTCTACTGCGCTCCGGGCCA
CGCGGGGTTCATCGCGGCGGCACCCACCACAGTAGAGCCACCCCATGGGTGGCTGCCCAC
CTCCGGAATACCGATGCCCCGCCAGCCGCACGCCAGCGCCGGAACCGCGCAGACCGACGA
CTTCGTCGCCCGCCTGCTGCACTGGTTCGACGACCACGGTCGCCACGATCTGCCCTGGCA
GCATCCGCGCAGCCCCTATCGGGTCTGGTTGTCGGAAATCATGCTGCAGCAGACCCAGGT
GAACACGGTCATCCCGTACTTCCAGCGGTTCCTGCAGCACTTCCCGATCCTGCCCGACCT
CGCTGCCGCCAGCAACGACGCGGTGATGGCGCAGTGGGCGGGGCTCGGCTACTACGCCCG
CGCACGCAACCTGCACGCGGCAGCCAAGCGCTGCGTCGAACTGCACGACGGCGACCTGCC
ACGTGACTTCGACGCGCTGCATGCCCTGCCCGGCATCGGCCGCAGCACCGCCGGTGCGAT
CCTCAGCCAAGCCTGGAACGATCCGTTCGCGATCCTCGATGGCAACGTCAAGCGCGTGCT
CAGCCGTTACCACGGCATCGACGGCTTCCCGGGCCTGCCGGCCATCGAGAAGCAGTTGTG
GGCGATGGCCGAAGCACACGTGGCGCAGGTGCCGAATGGGCGCATGGCCGACTACACCCA
GGCGCAGATGGACCTGGGCGCGACCGTGTGCAGCCGCGCCAGACCCGCCTGCGTGATCTG
CCCACTGCAGGACGCGTGCGTGGCGCGCCGCGAAGGCCGCACTGCCGAACTGCCGACGCC
CAAGCCCAGCAAGACCCTGCCCGAGCGCGAAGCAGTGGCCCTGCTGCTGCGCGACGCCCA
GCAGCGCGTGCTGCTGCAGAAGCGACCGGACACCGGCATCTGGGCGCAGCTGTGGACGCT
GCCGCAGGCCGACGCCGGCAGCGTGCTGCAGGACTGGTTCGATGCCCATGTCGACGGCTC
GCTGGAAGATGCCGAAGAGCTGCCGGTACTGCAGCACACCTTCAGCCACTACAAGCTGCA
TCTGCAGGTACTGTCGCGCCGGGTGAACGGCCTGCGCGTGGAAGAACCCACGCTGCGCTG
GGTCGCCAGCGACGAACTGCCCGCGCTGGGCCTGCCGGCGCCGATCCGCAAACTGCTCGA
CGGCGCCACGATCAAGACGCCGAAACGAACTACCAAGAAACCCCGCAACCACGAGTGAGT
GCCATGCCCCGAACCGTCTTCTGCCAGTACGAACAACGCGATGCCGAAGGTTTGGACTTC
GTGCCCTACCCCGGCGAGCTGGGCCAGCGCATCTTCAACAACATCGGCAAGCAGGCCTGG
GCCGCATGGCTGGCGCACCAGACCATGCTGATCAACGAAAACCGCCTGTCGCCGCGCACG
CCGGAACATCGCGCGTTCCTTGAAGGCGAACTGGTCAAGTTCCTGTTCGAGAAGGACGCG
GAAAAGCCGGCAGGCTTCACCCCGGAAGCCTGACGCACAGGTAGTGCCGGCCGCTGGCCG
GCAACCTGGCATCTGCGCGATGCCGGCCAGCGGCCGGCACTACCGCGCTATTTCGTGTTT
TCCTCGCGCTCCTGCACCTGCGCCTGGCGCAGCTCCTGCTCCGACGTGCGCAGCGCCTTC
ACGTCCAGCTTGCGGATTTTGTCGATGAAACATGGCATGCGCGGGCCGCCCGTGGGGTCG
CGCACCAGCACCTTGTCGAAGCGCGCCGAAACACGATTCATCTGACTGGTCAGGCCGATG
GCCGTGGCATATGGCAGGTCCTGGCACGCCCCCCTCAATTCCAGCAGATAGGCCTCACTG
GGACGCGTCCATACCGCCAGCGCGCTGTCGCCCAGTTCGGTCCAGCCATTGAGGGTGCCG
AAGAACTGCATGTCGTTCTGCGGCGCACCGGCGTGGGCACGGTAAAGGTCAAGCTTCTCG
GCGCTGCTGAGCCGGCCGGTGGTCGCGCAGGCGGCCAAGGCCAGGCAGAGTCCGGCCATC
AGGATCGGGGTCTTCATGGCGATCTCCTCGGGGAACTGTCGCCATCATGCGCCTGGGCCG
GCAGTGCCGGCGCGACGACCGGCAGCCCCATTCAGGCGCCGGTCGGCGGTCGACCAAGGT
CGGCCTCTACCAAAGCAGACCCAAGGCTCCGGATTCCGGTAGTCACCAACCTTGGTTGGC
GCTTGCCCTACAGGAGCAGCCGACCAAGGTCGGCTTCCACCAAAGCGGGCCCGGCGCCTC
AGACGTCGGCGTGGGCCAGTGCGTGCAGGCGCCCTTCGCGCAGCTCCAGCACCCGGTCCA
GGCGGCGCGCCAGGCTGCGGTCGTGGGTGACCAGCACCAGGCTGGTGTGGCGCGCACGAT
TCAGTTCCAGCATCAGCTCGAACACCGTGGCCGCCGTGCGGTCATCCAGGTTGCCGGTCG
GCTCGTCACCGAGCACGCAGGCCGGGTGATTGACCAGTGCTCGTGCCACCGCAGCACGCT
GCCGCTCGCCACCGGACAGCTCGCCCGGCTTGTGGTCCAGGCGATGGCCGAGGCCGACCG
CTTCCAGCAGCGTGGTGGCCCGGCTGCTCGCCTCGGCCACCGCGGTGCCGGCCAGAAGCA
CCGGCATCATCACGTTTTCCAGCGCCGTGAACTCCGGAAGCAGGTGATGGAACTGGTAGA
CGAAGCCCAGCGCCTGGTTGCGCAGCAGGCCACGCGCGGTGTCCGACAGCGCCGACATGC
GCTGGCCGGTCACATAGACCTCGCCGGCGGTCGGAATGTCGAGGCCGCCCAGCAGGTGCA
GCAGCGTGCTCTTGCCGGCGCCGGAGGCGCCGATGATCGCCACGGTTTCGCCGGCGGTCA
CGGTCAGGCCCAGGCCATCGAACACCGGGGTCTGCATGCGCCCTTCGGCGTAGGTCTTGC
CCAGTGCTTCGGCGCGGATCACCTCATCGCCGCGGTTGAAGACCTTATTCATAACGCAGG
GCCTCCGCCGGCTGGGTGCGTGCTGCCCGCCAGGCGGGATACAGGGTGGCCAAGAAGCTC
ATCAGCAGCGCGACCACGGTGATCGCCACCACGTCGCCGGTCTGCATGTCGGTCGGCAGG
CCGGTGATGTAGTACACATCCTCCGGCAGCAGCTTGACGTTGAACACGCTCTCGATGGCG
CCGAGGATGCGCTCCAGGTTGAGGGTCAGGGTAATGCCGCCGATCAGGCCGGCCAGCGTG
CCGAAGATGCCGATCAGCGAACCCTGCACCATGAACACCTGCATCACCCCGCCCGGGGTC
AGGCCAAGGGTGCGCAGGATGGCGATGTCGGCCTGCTTGTCGGTGACCAGCATCACCTGC
GACGAAACAAGGTTGAAGGCGCCCATGGCGATGATCAGCGACAGCAGGATGCCCATCACC
ACCTTCTCCATGCGCAGCGAGTGGTAGAGGTTGGCGTTCTGCTGGGTCCAGTCACTCACG
CGGTACGCGCCACCAAGGTTCTGCGCCAGGTCCACACCCACTTCCAGCGAGCGGTCCATG
TCGTGCAGTTTCAGCCGCACGCCGGTGGCACCATCGCTGCGCAGCACGCGCTCCAGATCC
TTCATGTTGGCGAAGCCGACGCCGCGGTCGACCTCGTTGTAGCCGGCCTCGAAGGTGCCG
CTTACGGTGAAGCGTTTCATTCGTGGCACCGCGCCGGCAGGCGTGCCCTGCACTTCGGCG
AACGTCACCAGTACCTGATCACCCACGTCCACGCCGAGCCAGATCGCCAGCTCCTTGCCC
AGCAGCAGGTTGAAGCTGCCCGGCGTGAGGCTGTCATAGCTGCCCTTGGTGACCTTCCTG
TCGATCACCGAGACTTTCGGCTCCAGCGCCGGATCGATGCCCTGGATGATCGCACCCTGC
ACGCGCGGGCCGCTGATCATCGACTGGATCTCGATGTACGGCGCGGCACCGGCCACGCGC
GGATCCTTGCGGGCCACATCGACCACGCGCATCCAGTCCGGCATCGGCTCGCCGTCACGG
CTGATGGTGGTGTGGGCGGTCATCTGCAGCAGGCGGCTGCGGATTTCCTTCTGGAAACCG
CTCATCACCGCCAGCGTGGTGATCAGCACCGTAACGCCGAGCGCGATGCCCAGGATCGAT
GCCATCGAGATGAAGGAGATGAAGCCGTTGCGGCGCTTGGCGCGCAGGTAGCGCAGGCCA
ATGGCCACGGGAATGGGTTTGAACATGCAGGCACGCCGGTCAATTCAGCTTATGGTGCCA
TCGACCGGGGCCTACGGGAAACGCCGCGTGCGGCCACGGCCAGTCGCAGTTCACGTCGCT
GCCCGGAATCGAGCACATCCGGCCAGAACAGCAGGCGCCGGCGGCGCCTATCCTCACGCC
AGAGCAACAACAGCCATGGGCCACGCACGATCAGTTGTGGTGCATCGGCGTCCTGCCCGG
CCACCTGCAGCGGCTCGGGTGGTACCGGCAGAAGCACCTGCACGCGTGGCCTGCGCTGGC
ACCAGGCCAGTTCAGCCAACCCGATGACCCAGGCCAGCACCACCGCGGGCATCAGCAACC
GTGAAGGCAGATCCGATGCGCGCAGCAGCCAGGGCGCAGCCAGCAGCACCGCCAACTGGG
CGGCGGCCTGCAGCCGCGAGGGGCGCCACTCAAGGCTTGAGGGCGAGGATCTTCTGCATG
AGGGGGATCGCGTGCGCATGCGGGCAGGCCTCATAGCCCATGAACCAGCGCCACAACTTA
TCGTCCTCGCAGTCGAGCAGGAACAGGAAAACCTCGCGCTCTTCGGTCGGCGCAGTGCTC
CATTCACGGTCCAGGTAACGGCCGAACAGCTGGTCCAGCTCGCGCATGCCGCGACGGCAG
CGCCAGCGCAGCTTCTTCAGCAGAACGTCTTCTTCCATCATGTTTCTCCAGATACAGCAA
AGCCACGCATGGCGTGGCTCTACTGGGGTGGCAAAGCCACGCGTGGCGCGGCTGTACCGG
GTACGGCCAGAGCCGATCAGGCGCGGCGTTCCATCATCAGCTTCTTGATCTCGGCGATCG
CCAGCGCCGGGTTCAGGCCCTTCGGGCAGGTCCGGGCGCAGTTCATGATGGTGTGGCAGC
GGTACAGCTTGAACGGATCTTCCAGATCGTCCAGGCGCGCACCGGTGTCCTCATCGCGCG
AGTCGATGATCCAGCGGTAGGCCTGCAGCAGGATCGCCGGGCCCAGGTAACGCTCGCCGT
TCCACCAGTAGCTCGGGCAGCTGGTCGAGCAGCAGGCGCACAGGATGCACTCGTACAGGC
CGTCCAGCTTCTTGCGGTCTTCCGGCGACTGCAGGCGCTCACGGTCCGGCGGTGCCGGGG
TCTGGGTGCGGATCCACGGCTTGATCGACGCATACTGCGCGTAGAAGTGGGTCAGGTCCG
GAACCAGATCCTTGACCACGTTCATGTGCGGCAGCGGGTAGATCGGCACTTCCTTCTTGC
CGCAGTCCGAGATGGCTCGGGTGCAGGCCAGGGTGTTGGTGCCGTCGATGTTCATCGCGC
ACGAACCACAGATACCTTCGCGGCAGGAGCGGCGGAAGGTCAGGGTCGGGTCGATCTCGT
TCTTGATCTTGATCAGGGCGTCCAGGACCATCGGGCCACAGGCGTCCAGATCAACTTCAT
AGGTATCGGTGCGCGGGTTGCTGTCGTCGTCCGGACTCCAGCGGTAGATCTTGAAGGTGC
GCACGTTCTTGCCGCCGTTCTTGACGGGGAAGTGCTTGCCCTTCGTGATCTTGGAATTCT
TGGGGAGTGAAAACTCGGCCATGGCTGCTCTCGTTGGCTCAGGCGGCCCGCGCCCGTGGG
CGCGGATTGCATGGTAGGCGGGGTCGGATCAGTACACGCGCGGCTTCGGCGGCACTACGG
ACACGTCGTCGGTCAACGTGTACATGTGCACCGGACGGTAGTCGAAGCTGCACTTGCCCT
TCTCGTCGACGCTGACCAGGGTGTGCTTCTGCCAGTTGACGTCGTCGCGGTCCGGGAAGT
CCTCGTGCGCATGCGCGCCGCGGCTTTCCTTGCGCTGTTCGGCCGAGTTGATCGTCGCCA
CCGCGTTGAGCAGCAGGTTGTTCAGCTCGTAGGTCTCGATCAGGTCCGAGTTCCACACCA
GCGAACGGTCGGAGACCTTCACGTCCTGGAACGAGTCGAAGATCTTGTCCATCTTCTCGC
AGCCTTCCTTCAGCGTCTGGCTGGTGCGGAAGACCGCCGCGTCGGCCTGCATGGTGCGCT
GCATGCGATCGCGGATGACCGAGGTCGGGGTATCGCCGTTGGCGTGGCGCAGCTTGTCCA
GCAGGCCCAGCGCCTTGTCGCAGGCATCGGCCGGCAGCGGCTTGTGCGATGCGCCCGGCT
TGATGGTCTCGGCGCAGCGATTGGCCACCGCACGACCGAACACCACCAGGTCCAGCAGCG
AGTTCGAGCCCAGGCGGTTGGCGCCGTGCACCGACACGCAGGCCGCTTCGCCGATGGCGT
ACAGGCCCGGCACCACGGCATCGGGGTTGTCGCCGACCTTGCGCACGACTTCGCCGTGGT
AGTTGGTCGGGATGCCGCCCATGTTGTAGTGCACGGTCGGGATGACCGGAATCGGCTGCT
TGTGCACGTCGACGTCGGCGAAGATGCGGGCGCTTTCAGCGATGCCCGGCAGCTTCTCGT
CGATCACGCCCGGGCCGAGGTGGGTCAGGTCGAGCAGGATGTGGTCCTTGTGCTCGCCGA
CGCCGCGACCTTCGCGGATCTCGATGGTCATCGAACGGCTGACCACGTCGCGCGAGGCCA
GATCCTTGTAGTGCGGTGCGTAGCGCTCCATGAAGCGCTCGCCGCTGCTGTTGCGCAGGA
TGCCACCTTCACCGCGGACACCCTCGGTGATCAGGCAGCCGGCGCCGTAGATGCCGGTCG
GGTGGAACTGCACGAACTCCATGTCCTGCATGGCGATGCCGGCACGCATGGCCAGGCCGC
CACCGTCGCCGGTGCAGGTGTGCGCCGAGGTGGCGCTGAAGTAGGCACGGCCGTAGCCGC
CGGTGGCCAGCACCACGCCCTGGGCGCGGAACAGGTGCAGGGTGCCGTCGGACATGTCCA
GGGCCAGCACGCCGCGGCAGGCGCCTTCATCGTCGAAGATCAGGTCGAGCGCGAAGTACT
CGATCATGAAGCGCGCGTCGTGCTTCAGCGACTGCTGGTACAGGGTGTGCAGCATCGCGT
GACCGGTACGGTCGGCCGCCGCGCAGGTACGCTGCGCCGCCGGGCCTTCGCCGTACTTGG
TGGTCATGCCACCGAACGGACGCTGGTAGATCTTGCCTTCGGCGGTGCGCGAGAACGGCA
CGCCGTAGTGTTCGAGCTCGATGATGGCCGGGATGGCCTCACGGCACATGTATTCGATGG
CGTCCTGGTCGCCCAGCCAGTCCGAACCCTTGATGGTGTCGAAGAAGTGGTAACGCCAGT
CGTCCTCGCCCATGTTGGCGAGCGCGGCCGAGATACCGCCCTGGGCGGCAACGGTATGCG
AACGGGTCGGGAAGACCTTGGTCAGGCACACGGTCTGCAGGCCCTTGGCGGCCAGGCCGA
ACGTGGCGCGCAGGCCGGCACCGCCGGCGCCGACCACGACCATGTCGTACTTGTGTTCGG
TGATCTTGTAAGCGGACATCTAATCTGGATTCCTGTGTTGGTGCCTGGGCTCAGGCAACG
CCGAGGGCGATGCGGCCCACCGCAAACACACTGACGATCATGCCGAGCACGGCGACGAAC
TTCACCGCGGTCTGCAGCACCAGGGCCAGCAGCGATTCGTGGATGTAATCTTCCAGCACG
ACCTGCATGCCGAGCTGCGCGTGCCAGAACATGGCGATCAGCAGGCCGATCAGCGGCACG
GCATTCCACGGCTTGGCCACGGCAGCGGCGGCGGTCGCGTAGTCCGAGCCCAGCAGGCTC
AGCACGAAGACCAGGAACCAGATGCCCAGCGCCACCAGGGCGGCGGCGGTCAGGCGCTGG
TGCACGAAGTGCTCGGTGCCGGTCTTGGCCGAGCCCAGGCCGCGCACGCTCTTCAACGGG
GTACGGAACTTGCTCACGCGGCACCTCCGAACATCACATAGGCCCACACCAGCAGGGTGA
TCACCAGGCTACCGATGACCGACAGCCAGCTGCTGCGGATGAAGGCGGGGATGCTGAAGC
CGATGGCGAAGTCCTGCACCACATGGCGGATGCCATTGCACAGGTGATAGGCGAACGACC
ATGTCCACGCGAACAGGAACACGCGGCCATACCAGGCCCCGGCATGGCCGGTGAAGCAGT
TCCAGGACTCGGGCCCCATCATCAGGGCCAGCAGGCCGGCGGCGATGATGAGGGCACCAA
CAGACAGAAAGACGCCAGTGGCTCGATGCAGGATCGAGGTGGCCATCTGAATCTGCCAGC
GATACACCTGAAGGTGCGGGGAAAGTGGGCGTTGTCTGGTCGCCATTCGCTGGGCTCGTT
GTCTCGGCTGGGCGGCACGCGGCCGCGTTGGCTCAATGCTGATCAGAAATCGATGCAGCG
TCCGTTTTTCTCCCAATCGCCGTACCGCACCGGATCAAGTCCGCCGCGGCCGCCGAATTC
CTCTGCTTTTTCCTGTTCCACGGGCACGGGTGCCGCGGGGACCAGCGGGGCTTCAGATTC
GTCGTCGGGAGTGGGGGTTGTTTGGCCTATCATGTTCGGTCTCGCAACGCACAAATTTTA
GACCTCGTTCACGTGCCTGACAACCTGCCCCCTGCTTTCGTCGGATATCCGCGCCTGCCC
GGCCACCAGCTGCTGAGCCTGCAGGGCGCGGATGCGGCCGTTTTCGCCCACGCCCAGTTC
AGCAGCGACGTCACCGCCCTGCCCCTGCTGCACTGGCAGTGGAGCGCCTGGTTGAGCGCC
AAGGGCCGCACCCTGGCAGTGTTCCAGCTGCTGCGGCTGGCCGAAGACCACGTGCTGCTG
GTGTTGGCCGACGGCAATGCCGATGCGATTGCGCCGCAACTGCAGCGCTTCGTGTTCCGC
CGCAAGGTGAAGGTGCTGGTGCGCGATGATCTGGCGGCGGCCGGGGCATTCACTGCGCCG
GAGGCCGCCAGCGGCGCCGCAATTGCGCAGGCCGCAGGTGATGGCTGGGAACTGGACCTG
GGCAGCGATGCCCTGCCGCGCACCCTGCGCATCGGCGCCGCCGATGCCTTTGCGGCCGGC
AGCGAAACCGATGAGGCCGCTTTCGCCCTGGCCTGGCGCCAGGCCGACCTGCGCTACGGG
CTGCCGCGGCTGGAAGAAGGCCAGCGCGAGGTGTGGACCCCGCAGCAGCTGGGCCTGGAC
CGTCTGAACGGCTACAGCGTGAAAAAGGGCTGCTATCCCGGCCAGGAAATCGTCGCCCGC
ACCCACTTCCTCGGCAAGGCCAAGCGCGCGGTGCAGCTGCTGCATACCGCGGCACCGGCG
CAGGCCGGCGATGGCGTGCAGCAGGACGGCGCGGCGCTGGGCACGATCGCCTGCGTGGCC
GGCGACCTGGCACTGGCGGTGCTGCCACTGGAGGCCGGTGATGCTGACCTGCAGGTGGGT
GATGCCATCGCGCAGCGCGTGCCGTTGCTGGATGGATTGGCACGCTGAAGCAGGTTGGTG
GGGATCTGCACTGGTGGGTGCGGACCGTTGGTCCGCACGCCTGAAATGGTAGTGCCGGCC
GCTGGCCGGCAACCAAGCACGGTTGAGATAGCCGACCAGCGGCCGGCCCTACCCCTTACA
GGCGCTCGCCGGTTTCCGCGCTGAAGAAATGCAGGCCCTGCGGGTGGATCGCCACGCGGA
TCTGCTCGCCCACCGCCGGCAGCGTCTGCGGCGCCACGCGCATGGTCAGCGCATGCTGGC
CGCTGCTCAGATTGACGAAAATTTCGTTGCCGACCGGTTCAATGCCTTCGATGCGCGCGG
TGAACCCATGCGCATCATCGGTGGCCGCCGGCTGCAGGTGTTCCGGACGCACGCCCACCG
CAATCGGCTTCTGCAGCCAAGCCGGATCGATCGTGGCCTGGCCCAGCGGTGCACGCCACT
CGCCGTCGACCACGGTCACGCCACCGGCATCGCCCTGCAGCGTGCCACGCAGCACGTTCA
TCGCCGGGCTGCCGAGGAAGCCGGCCACGAACAGGTTGGCCGGGCGGTCGTACAGCGCCA
TCGGCGTATCGATCTGCTGGATGATGCCGTCCTTCAGCACCACGATGCGCTGGCCCAGGG
TCATCGCTTCAACCTGGTCGTGCGTCACGTAGATCATGGTGGTGCCCAGCTTGCGGTGCA
GCTGCGCGATTTCGGTACGCACGCTGTGGCGCAGCTTGGCATCCAGATTGGACAGCGGCT
CATCGAGCAGGAACACCGCCGGCTCGCGCACCAGCGCCCGGCCCAGCGCAACACGCTGGC
GCTGGCCACCGGACATCGCCTTGGGCAGCTTGTCCATCATCTCGGTCAGGCCCAGGGTCT
GCGCTGCTTCGGCGATGCGCTTGTCGATGGTCGCCTTGTCATGGCCGCGCAGCTTCAGGC
CGAAGGCCAGGTTCTCGGCCACGGTCATGTGCGGGTACAGCGCGTAGCTCTGGAACACCA
TGGCGATGTCGCGATCCTTCGGCGCCACGTCGTTGACCACGCGGTCACCGATGGTCAGCG
TGCCGCCACTGATCTCCTCCAGGCCGGCCACCATCCGCAGCAGGGTCGACTTGCCACAGC
CGGACGGTCCGACCAGCACCATCAGCTCGCCATCGGCGACCTCGAAGCTGGCGTCCTTCA
CCGCGACCTGGCCGTTGTCATAGACCTTGCGCACACCCTGCAACTGCACTTTTGCCATAT
CACCTATCCGGTCCGCCCGAAGCCGGGCTGTCTTTTGGGACTGCCTCGGCCCTCCCGATG
GCAGTGATGATTGCGCGCCTGCCGCATGACGGCGAGCACTGCAATCGAATACAGTTGCCC
ATTCTGCCATGTAAACGTTTTCACGTGGCACTATCCGATGATCGGTGCGCACCGATCTGC
GTCGGCGATTGAACGAAGGTTCCGCCGAGGTAGTGGTTTCGAATGGAACGGTCTTCCAGT
ACCCCGGAGACCGCCCCCGACGAACCTCGGACAGGCAGTTGCGCGGATGTCCCCCGAACC
CAGCCATGAAGCGATTGACAACGATGTCACCCGGATCTGAAACTCGAGCGATGCACGACA
CCCTCTTCCTGTTCGGTGCCACAGGTGATCTGGCCCAGCGCTACCTGTTCCCTTCGCTGC
TTCGCCTGCTTGGCGACGGCCTGCTGCCGGAGGACTTCCGCATCCGTGCGCTGGCCCTGT
CCGGGCATGACACCGAAGCCTTCCATGACATCCTGCGGCCGCGCCTGCAGCAGGCCATGC
CGATGGCCACGCAGGACGACATCAGCGCCCTGCTGCGCCGCATCGACTACCGTTCGGTGG
ACCTGCGCGACGTCGACTCGGTTGCCGCCGCGGTCTCCGACCTGGTGCACCGCAAGTGCG
TCAGCTACCTGGCCATCCCGCCGGGCCTGTACATCTCCACCTGCGAAGGCCTGGCCAAGG
GCGGTGCGCTCGCCGCACCGGCACGCCTGATGCTGGAGAAGCCGATCGGCAGCGACAGCG
AGAGCGCCGAGGAAATCATCAGCACCATCGGCCAGTGGATCGACGAGGACCGCGTGTTCC
GTCTCGACCATTACCTGGGCAAGGCCGCGGTGCAGAACCTGATCGCGCTGCGCTTCGGCA
ACACGCTGCTGGAAGCAGTGTGGAACCGCAACTACATCGAATCGGTGCACATCCTGGTGG
CCGAGAGCGAAGGCGTGGACGGCCGTGACGCCTACTACGCCCGCTCCGGCGCGCTGCGCG
ACATGGTGCAGAGCCACATCCTGCAGCTGCTGTGCATGGTGGCGATGGAACCGCCGGCCT
CACTGGAAGCCGACCGCATCCGCGACGAGAAGGTCAAGGTGCTGCGCGCCCTGCGTCCGC
TTGATGCCAAGCACGCCGCGCGTGACAGCATCCGCGGCCGCTACACCGCCGGCACCATCA
ACGGCCAGCCGGCCCAGGCCTACCAGCCGCCGGAAGGCAGCGACGTGGAAACCTTCGCCG
GTGTCACTGCGCATATCGACAACTGGCGCTGGAGCGGCGTGCCGTTCCACCTGGTCACCG
GCAAGCGCCTGCCCGAGCGCACCACCCGCGTGGTGGTCACGCTGAAGCCGGTCACCCACT
GGCTGTTCGAGCGCCCACAGCGCGCGCAAGCCGCGCCGAACCGCCTGGTGTTCCAGCTGC
AGCCGCAGGAAAACATCGAACTGGGCCTGATGAGCAGCCTGGCCGGCCCGGAATGGGGCG
CGCTGGAACTGCATCCACTGGAACTGGAACTGTCGGTGCCGACCGGCCTGCACCGCCGCA
TCGCCTACGAACGCCTGTTCCTGGATGCCTTCAACGGCAATCACACGCTGTTCGTGCGCG
ACGACGAAGTGCGTGCAGCGTGGGCCTGGATCGACAGCGTCGCCGACGCCTGGAAGGACG
CCAAGCTGCCGCTGGAGCCCTACCCCGCCGGCCAATGGGGGCCGAGCAATGCCGGCGAGT
TCCTGCCGCAGGGCGTGGACGCGCCGGACAGCGGAGCGTCGGCATGAGTGCCAGCTCGCA
GCCGGTGCTGGTCGCCGACATCGGTGGCACCAACGCTCGCTTCGCCCTGGCTGACACCTC
GCAGGACGCACCACTGCAGAAGGACAGCATCCGCGAGTACGCGGTAGCGGAGTTCCCGTC
GCTGGGTGATGCTGCGCGCCACCATCTGGAACAGATCGGTGCCACCGCCAGCCGCGGCGT
GTTCGCGGTTGCCGGGCGTGTTGATGGTGACGAAGCGCGCATCACCAACCATCCGTGGGT
GATCTCGCGCAGCCGCACCGCAGCGATGCTCGGTTTCAACGAGCTGCACCTGATCAACGA
CTTCGCCGCACAGGCAATGGCGATTTCGCTGCTGCAGCCCGATGACGTGGTCCAGGTCGG
CGGCGCTGCCTGGGTCCCGGGCAAGCCCGGCCAGCCGCGCAACTACGCGGTGATCGGGCC
GGGTACCGGCCTGGGTGTCGGCGGCCTGATCCTGCGTCATGGCCGCTGCTACCCGCTGGA
AACCGAAGGCGGCCATGTCAGCTTCCCGCCGGGAACCCCGGAGGAGATCCGCATCCTGGA
AATCCTCTCCGAGCAGTTCGGCCGCGTCTCCAATGAGCGCCTGATCTGCGGCCCCGGCCT
GGTCAACATCCATCGCGCCGTGTGCGAGATGGCCGGTATCGATCCCGGCCAGCTGCAGCC
GGTGGACGTGACCGCCCGTGCCCTGCACGGTGATCCGCAGGCAATGCGCACCGTGGATGT
GTTCTGCGCGGTGTTCGGCGCCATCGCTGGCGACCTGGTACTGACCCAGGGTGCCTGGGA
CGGCGTATTCCTGACCGGCGGCCTGACCCCGAAGATGCTCGATTCGCTGCAGCACTCCGG
TTTCCGCCAGCGCTTCGAACACAAGGGGCGGTTCTCTTCGATCATGGCACGGGTTCCCTC
GTTGGCCGTGATGCACCCCCACGCCGGCTTGCTGGGCGCCGCCGCCTATGCCGCCGACGC
CGAACGTGACGTACCTGGAGTTGCCGCATGAGCCCCACCTTCCACGACGATCGCATCGAA
TTCATCAACCACGGCGATGCCGATGGCTGGATCGAGGCGGTGGCCGCCGAGATGGCGCAG
ACCCTCAACCACGACATCAACGAAGTGGGCCGCGCCCGCATCCTGTTGTCTGGCGGCACC
ACGCCGGCGCCGGTCTACCAGGCGCTGGCCGAACTGGACGTGCACTGGGACCGGGTGGAA
GTGAGCCTGGCCGACGAGCGCTGGCTGTCGCCGCAGGATCGCGACAGCAATGCCTGGCTG
GTACGCGAGAACCTGCTCAAGCGCGCCGAAGGTGCGCATTTCGATCCGCTGGTACGGATC
GGCAAGCCGCTGCCGGAATGCGTCTACACCGCCAACCTGCAGGCCCAGCACAGCCAGCCG
CCGAGCCTGGTGGCGCTGGGCATGGGCAACGATGGCCACACCGCCTCGCTGTTCCCGGGC
TCCAGGGACCTGGCCCGTGCACTGGAAAGCACCCTGCCCTACGCGGCACTGGATGCCACC
GGCTGCCCGGGCGCGAACCAGTGGCCGCTGCGCATCACGCTGACCCCGCACGGCCTGCGC
CAGTGCCGCCAGCGCCTGCTGCTGCTGCGGGGCAAGCAGAAGCTGCAGGTGCTGCGCCAG
GCACTGGACAGCAACGACGCCCAGCAGTACCCGATCCTCAACGCGATCAACCTGGAAGGC
GCGCGCCTGCGCGTCCACTGGGCTGATTGATGTCGGCGGCGGCGCCGTGCCGCCGCTTGC
CTCTCGCCACCACGAACGCCGGTAGCCAATGAGCCTCCATCCGCAACTGCAAGCCATCAC
TGAGCGTGTCATCCGCCGCAGCGCCGCCTCGCGTGCCGCCTACCTGGCCGCGATCGACGC
CTCCCTGCGCGAGGGCCCGTTCCGCAGCCGCCTGAGCTGCGGCAACCTCGCCCACGGGTT
CGCCGCCTGCGGCGGCACCGACAAGAGCCGCCTGCGTGGCGGGGTGACGCCGAACCTCGG
CATCATCACCGCCTACAACGACATGCTGTCGGCGCATCAGCCGTTCGAGACCTATCCGGA
ACAGATCCGCGACATCGCCCGCGAGCTCGGTGCTACCGCACAGGTGGCCGGCGGCGTGCC
GGCGATGTGCGACGGCGTCACCCAGGGCCGCGGCGGCATGGAACTGTCGCTGTTCTCGCG
CGATGTGATCGCGCAGGCGACCGCGATCGGGCTCAGCCACGATATGTTCGACAGCACCGT
CTACCTCGGCGTGTGCGACAAGATCGTACCCGGCCTGCTGATCGGTGCGCTGGCCTTCGG
CCACTTGCCGGCGGTGTTCGTGCCGGCCGGCCCGATGACCCCGGGCATCCCCAACAAGCA
GAAGGCGGAAGTGCGCGAGCGCTACGCCGCCGGCGAAGCCACCCGCGAAGAGCTGCTGGA
AGCCGAGTCCGCCTCATACCACGGCGCCGGCACCTGCACCTTCTACGGCACCGCCAATTC
CAACCAGGTGCTGCTGGAGGCGATGGGCGTGCAGCTGCCGGGCGCGTCGTTCGTCAATCC
GGGCACGCCGCTGCGCGACGCGCTGACCCGCGAAGCGACCGAACGTGCACTGGACATCAC
CGCACTGGGCGACGACTTCCGTCCGCTGGGCCGGATCATCGACGAGCGCGCGATCATCAA
CGCGGTCATCGCGCTGATGGCCACCGGCGGTTCGACCAACCACACCATCCACTGGATCGC
GGTGGCGCGTGCCGCCGGAATCGTGCTGACCTGGGACGACTTCGACGAACTGTCGCAGCT
GATTCCGCTGCTGGCCCGCGTCTATCCGAACGGCGAGGCCGACGTGAACCGCTTCGCGGC
CGCTGGCGGCCCGGCGTTCGTGTTCGGCGAGCTGATCAAGGCGGGCCTGATGCACGGCGA
TCTGGTCAGCGTGGCGCGCGGCGGCATGGCCGACTACGCACGCGAACCGCAGCTGCGCGA
TGGCCAGCTGGTCTACCTGCCGGGCCTGGAACGCAGCGCCGATGACGAAGTGGTGCGTGG
CGTCGACAATCCGTTCGAGCACCAGGGCGGCCTGCGCCTGCTGCGCGGCAACCTCGGCAA
GTCGCTGATCAAGCTGTCGGCGGTAAAGCCGCAGTACCGCACGATCGAAGCGCCGGCCGT
GGTGGTCGATGCACCGCAGGTGCTGAACAAGCTGCACGCCGGTGGCCTGCTGCCGCAGGA
CTTCGTGGCGGTGGTGCGTTACCAGGGCCCGCGTGCGAACGGCATGCCGGAACTGCATTC
GCTGGCGCCGCTGCTGGGCCTGCTGCAGAACCAGGGCCGGCGCGTGGCGCTGGTCACCGA
CGGTCGCCTGTCCGGCGCCTCGGGCAAGATTCCGGCGGCGATCCACGTGACGCCGGAAGC
GGCACGCGGCGGTCCGCTGGCCAAGGTCCGCGAGGGCGACATGATCCGCCTGGATGGCGA
GGCTGGCACGCTGGAAGTGCTGGTGGACGCGGCCGAATGGGCGGCACGTCCGCTGGCGCC
GAACACAGCACCGGCTGCGCATGATCTGGGCCGCAACCTGTTCGCGATCAACCGTCGCGT
GGTGGGTCCGGCTGATCAGGGTGCGATTTCGATTTCGTGCGGGCCGGCGGCGGCTGATGG
CGGGCCGTGGGAGTATGACGCGGAATATGAGCTGGGGCACGATGCCGCGGCGGCGGCGGC
GCCGCATGAGGCAAAAGACGCCTGAAGCGAAAAGCCGCGGCAGGCTTCCCGGCCTGGGCA
GTAGAGCGCCCTGGCCGGGACACGCCGTAAACCCATCCATGGGGGCTCGGTCGCGGCATC
CATGCCGCTCACGGTCCCGGCCAGGGCGCTCTACTGCCCTTGGACAATTCCCGGCGCGTC
ATTTGCGCTGCGGCCACTGAATCAAGAAGAGCAAAAGGCAAGGGCAAAAGCATGGGTATC
GAACAACATCAGGTGAAGGCGGCGGAGCTGTTGCGTGCGGCGGGCATCCTGCCGGTGGTG
ACGATTCATACGCTGGACCAGGCGCGGGCGGTCAGTGCGGCGCTGCTGGAAGGTGGCTTG
CCGGCGATCGAGCTGACCCTGCGTACGCCAGTGGCGATGGAAGCATTGGCGATGCTCAAG
CGCGAGCTGCCGGACGTGGTGGTGGGTGCCGGTACGGTGCTGACCGTGGAGCAGATGCAG
CAGTCGATCGATGCGGGTGCGGACTTCCTGGTGACCCCGGGTACGCCGCCGGCACTGGCT
GATGCACTGGCCGCCGCACCGCTGCCGGTGGTGCCGGGTGCGGCCACCCCGACCGAGCTG
CTGTCGCTCTACGCCCGCGGCTTCCGCGTGTGCAAGCTGTTCCCGGCCACGGCTGTGGGT
GGCCTGGCAATGATCAAGGGACTGGCCGGCCCGGTGGCGGACCTGAAGCTGTGCCCGACC
GGCGGCATCACCGAGAACACCGCCGCCGAATACCTCGAGCAGAAGAACGTGGTCTGCATC
GGTGGTTCGTGGATGGTGCCGGGCAACTGGATCGCCAACGGCGAATGGGACAAGGTGCGC
GCCAGCGCCGCAGACGCCGCCAAGATCATCCAGCGCGTACGCGGCCACTGAGCCCGACAA
AGGTGCAGAGCCGAGCCCACGCTCGGCTCCGGCATCATCAGGGGTCAGAGCCCTTTCCCA
CCGGGAAAGGGATCCGACCCCGGGCGACGAGTGCGCAAAGCGCGCGACCCGCTCCTGCTC
TTCCTTCTTCATTCCGCAGTGGCGGCGCACGGAAACCGTCCGTGGCCCTGCGGAGGGATT
GCGCAGGGGCGTAAGCGCCATGGATGGCGCGCCCGAGCCTCCAGGGATGGATTCACGGCG
TCCCCTGCGCAGAGGGGCTCAGCCGTTGGCCGGACCCCTTACAGCGGCCGTGCCGGATCC
ACCAACCCGTACTGGCTGGCCATCCGCGCCAGCGCGATGTTGTCGTGGATCCCCATCTTC
TCGAACAGCCGCGCCTTGTGCGTGTTCACCGTCTTCGCACTCAGGCTCAGGCGCCGCGCG
ATGTCTTCCTGGCGCAGGCCCTGGGTCAGCAACAGCGCCACCTCAAGCTCGCGCGGCGAC
AGGTTGTCGAACGGCGAACCATTGCCTTCCACTGTCGACAGCGCCAGATTCTGCGCGATG
CTGGTGCCCAGGTAGCGACGACCGGCCGCCACATCACGCACCGCACGCAGCAGTTCCTGC
GCATCGCAGCCCTTGCCGATGTAACCGGCCGCACCGGCTTCGAGCAGGCGCTTGGGCAGC
GGGCCGTCTTCCAGTACCGACACGATCACCACGCGGGTATTGCGGTGGCTGCGGACGATG
CGCTCGGTCACTTCCATGCCGCTCACGCCCGGCAGGTGCAGGTCGCACAGCACCACATCC
GGCAGCAGCTGGCGGACTTCACGCAGCGCGTCTTCGCCGGTCTCGGCTTCGCCCACCACC
TCGATGTCGGTTTCCCCCGACAGAATCATCTTCATACCGGTGCGGACCAGCGCGTGGTCA
TCCACCAGGTAGACTCGAATCGTCATTCATGTACCTCTTCGAATGCGGCCATTGCAGGTC
AAGCTAGGCAGGGTGCCGATACCCTGCAAGCGCGTCCGGAATGCGGCATCGGCGATCTGC
CTTGCGCATCACAGTACCGCGCGTTGTGCTTGCCCCCTGTCTTGCAGAACCTGCTGCAAC
GAAACAACTGATCTATCACGTAGACGTCCCTCAAGGGCCATCCACGTCAAACCCCCTGTG
TTGGTGCTTCGCTGGCCTTCGCTGGCGGCGGGCCGTGACGTCGCCAAGGGTGCCGGCGAC
TGAACATGACCAGATAGCACCCTACCACCCAAACCAGCGCGGCACACCATCCGGCCAGGA
TGTCGGAGGGGTAATGCACCCCCAGATAGACCCGCGACACGCTTACCAGCAGGCTGAACG
CGGGTGCCAGCATCAGTACCGGCCAGCGCCAACGGGTGTTCCAGGCGAGCAGTACCAAGG
TCACGGCAAGGGTCATCGAACCCATCGCATGCCCGCTGGGGAAGCTGAACGTCGATTCCG
GCGCGATCGATTCCCACAGGCTGGGGCGCTGCCGCTGGAAGAACTGCTTGCTGCCCATGT
TCAGCAGCGCCGACCCTACGAAGCTGACCGCGACGAAGGTCGCCTCGCGCCAGCGCCGGT
AGCCCAGCAGCACGCCGATGATCAGCACGTCGGCCGGGATCAGGAACCACTCGTAGCCCA
GTTTCGAGATGAGCACGAAGAAGCGGTCCAGCCACGGCGAATGCAGGCCATGCATCTGCC
ACAGCAGGGGCGCGTCGAAATGGAACGATTCAAACTCGTGCACTTCGTCCGCCAGGGCAA
CAAAGCCTGCCAACGGCAGCAGCACGCCACCGAACAACAGGACCAGGCGCCAGGCGTTGC
GCGCCATCCAGTGGCGGAAGCCGGAGGCGGACTCCGGTGCGGCGAGGATCGCAGGCTTAT
CCGGCGCTTCGGACATACGTGTGTTCGACGTAATCGTCGATCAGGGCGACGAACTCCTGG
GCGATGTTGTCGCCACGCAGGGTCACCTTCTTCTCGCCATCGACGAACACCGGTGCCGCA
GGCGTCTCACCCGTGCCCGGCAGCGAGATGCCGATGTTGGCATGGCGCGACTCACCCGGT
CCGTTGACGATGCAGCCCATCACCGCCAGGGTCATGTTCTCCGCACCCGGGTGATGGATC
TTCCACAGCGGCATCTTCTCGCGCACGTGGTTCTGCACCACCTTGGCCAGCTCCTGGAAG
AACTCGGAGGTGGTGCGGCCGCAGCCCGGGCAGGCCGTGACCAGCGGCGTGAAGGCACGC
TGCCCGGTGGTCTGCAGCAGTTCCTGGGCGACGATCACTTCCTGCGTACGCGACTGGCCC
GGTTCCGGGGTCAGCGAGATCCGGATGGTGTCACCGATGCCTTCCTGCAGCAGCACGCCC
AGCGCCGCGGACGATGCCACGATGCCCTTGCTGCCGATACCGGCCTCGGTCAGGCCCAGG
TGCAGGGCGAAGTCGGAGCGCTGCGCCAGGTCGCGGTACACCGCGATCAGCTCCTGCACG
CCACTGACCTTGGCCGACAGCACGATGCGATCGCGCGGCAGGCCCAGCTCCACCGCCTGC
TCGGCCGAATCCAGCGCCGAGCGGATCAGCGCCTCGCGCAGCACGCGGCCGGCGTCCCAG
GGCTGTTCGCGCAGGTTGTTCTCGTCCATCAGCTTCGCCGCCAGGGCCTGGTCCAGCGAG
CCCCAGTTGGCGCCGATGCGCACCGGCTTGTTGTAACGGATGGCGAATTCGATCAGCTGG
GCGAACTGCAGATCCTTCTTCTTGCCGAAGCCGACGTTGCCCGGGTTGATGCGGTACTTG
GCCAGTGCTTCGGCACATGCCGGTTCGGCGGTCAGCAGCTGGTGGCCGTTGTAGTGGAAA
TCGCCGATCAGCGGCACGTCGATGCCCATCATCGCCAGCTTGTCGACAATGCGCGGGATC
GCCGCAGCGGCTTCCACGGTATTGACGGTCAGCCGCACCATCTCCGAACCGGCACGCCAC
AACTCGGCCACCTGCTTCACGCTGGAGGCGACGTCGGAGGTGTCGGTGTTGGTCATCGAC
TGCACCACCACCGGCTTGCCTCCGCCCACGGTGACTCCGCCGATCTGGACGGCATGGGTC
TGGCGGCGCGGCCAGGCAGTGGCATCGGAGGGCGGAGTCGGGCGGGTGACGGCGTCGTGC
ATGGGCGCATTCTACCGCCCGGCCCTGCATTCGGGGTGACTCGCATTCAGCCGGCGGCAC
GGCTGCGGCCGATTGTCGCAGGCACGGTCACGCGCGAACGCATACGATGAGCGTGAATGA
CCGGTCCCGACGCCCCGTTTCTCCGAACCCTGTGCAGCCTGCGCTGGCTTGCAGTAGGCG
GCCAGGCCGCCACCATCCTGGTCGCCACCTGGGTGCTGGGGCTGCCGTTGCCGCAGCTGC
CGCTGTGGGCCGGCGTGGCGGTGCTGGCCCTGTTCAACATCTATACCCAGCTGCGCCCGG
AAGCGGCCGACACCGCACCGCTGACTGCATTCGGCCACATCCTGGTGGACGTGATCATCC
TGACCTGGATGGTCGGCTGGAGCGGTGGCATGGCCAATCCGTTCAGCTCGCTGTTCCTGA
TCCTGATCGCACTGGCCGCGTTCGCCCTGCCCCTGCGCTGGGCGCTGGCGGTCGCGCTGG
CCTGCCTGCTCGGCTACGCCGCCAGCGGCATCTTCGGCCAGCCCCTGCCGGACGGCTATT
TCCGCGCGCAGGACCTCAACCGCTGGGGCGTGGTCGCCAATTTCCTGATTTCCGCGGCGG
TCGTACTGGCCTTCTCCACCCGCTTGGCGCTGGCGCTGCGCCAGCGCGAACTGGAACTCT
CGGCCCTGCGCGAACGCTTCGCCCGCAACGAGGGCATCGTCGCCCTGGCCACCCATGCCG
CCTCGGTGGCGCATGAACTGAACACGCCGCTGGCAACCATGACCCTGCTCGCCGACGACG
TGGCCGAACGCAGTGAAGAGCCGGAAGTGCGCGAGGACATGGAAACCCTGCGCGAGCTGC
TGGTGCAGTGCCGTGAGCGCGTGCTGGCGCTGGCCGCACCGGCCTCGGCCGATGCGCCCG
GACGCAGCCATTCCAGCGCGCAGCAGGTGCTGGAGCAATGGCGCCTGGTGCGACCGACCA
TCGACCTGCACCGCAACGATGATGCGCCGCTGCGGCTGCCGCTCGACCCGGGCGTGGGCC
ACCTGCTGATGGTCCTGCTCAACAATGCCGCCGATGCCGGCGAACAGGCCGGCCGGCCGC
GCGTGGACCTGGACCTGCGCATCGAAGGCGACGATCTGATCGGCGAAGTACGCGACTACG
GCCACGGCTTCAACGCGCGCGCCGCGGTGCTGCCGGGCAAGCTGTTCGGTAGCAGCAAGA
GTGAAGGCATGGGGGTCGGCCTGGCCCTGTCCCATGCCACGATCGAACGCCTCGACGGCG
AGATGTGGATGCGCCCGGCCCAGGGGGCCGGCAGCCGCGTCGGCTTCCGCCTGCCGCTGG
CCCCACGCGAGGAAACCCCATGAGCGCCTCAACCCTCGGCCTGCTGGTCGACGACGACGA
ACTGTACCTGCGCACCCTGCAGCGCAGCCTGGCCCGCAAGGGGCTTGAAACGCAGACCGC
GCAGGATGCCGCCAGCGCGCTGGCACTGGCGCGCCAGCACCCACCCGCGTTCGCCCTGAT
CGACCTGAAGCTGGGCAGCGATTCCGGCCTGGCGCTGATCCAGCCGCTGCGTGCGCTGCG
CGCGGACATGCGCATCCTGCTGGTGACCGGCTACGCCAGCATCGCCACCGCGGTGGAAGC
GATCAAGCTCGGTGCGGACGATTACCTGCCCAAGCCAGCCACGGTACCGATGATCCTTCG
CGCTTTGGGCGAGGAGGATGACGGCCCGGCCGACGATGGCGAAATGGAAGTGCCCGACGC
GATGACACCGATCAGCCGCCTGCAGTGGGAACACATCCAGCAGGCGATGCACGAGACCGG
CGGCAACGTGTCGGCAGCCGCGCGCCTGCTCGGCATGCACCGGCGCTCGCTGCAGCGCAA
GCTGGCCAAGCGGCCCAGCCCGGAACGCGACCCGAGCCGCTGAGGCACCACGCCCTTCAT
GGTAGTGCCGGCCGCTGGCCGCCAACCCGTCCGCTCTGGTAGTGCCGGCCGCTGGCCGGC
AACCCATCCGCTCCGGTAGTGCCGGCCGCTGGCCGGCATCCAGGTGATGCTTCAATCGTT
CATGAGGTTGCCGGCCAGCGGCCGGCACTACCAGAGCCTCAGCGCTTCAGCTGCGCAAGG
ATCTCGCGGGTCATCGGGTCGGCAACGGCCACATCCTCGCCCTGCAGTGCCGGCAGCAGG
CCGCTGGCCAGCTGCTTGCCCAGTTCGACACCGAACTGGTCGAAGGCGTTGATGTTCCAG
ATCACCGACTGCACGTACACGGCGTGTTCGTACATGGCGATCAGCGCACCCAGCGCCTGC
GGGGTCAGCGCGTCGAGCAGGATCAGCGTGCTCGGGCGGCCGCCCGGGTAATCACGGTGC
GGGTCGTCGCTGCCCTGGCCATTGGCCAGTGCTTCGGTCTGCGCCAGCAGATTGGCCAGC
AGGGCCTGATGATTGATCGTGTAGGGATCGTCGTTGTGCACGCAGCCGATGAAGTCGGCC
GGAACGATGCTGGTGCCCTGGTGCAGTGCCTGGAAGAAGCTGTGCTGCACATCGGTGCCC
GCCCCGCCCCACCACACCGGCACGGTATCGGTGGTGACCGGCTGGCCATCACGCTGCACA
CGCTTGCCCAGGCTTTCCATCACCAGCTGCTGCAGGTAGGCCGGCAACAGCGCCAGGCGC
TGGTCGTAGGTCATCACCGCATGCGTGGCATGGCCCAGCAGGTTGCGGTTCCAGATGTCG
GTCAGGCCGTGCAGCACCGGCAGGTTGCGCTCCAGCGGTGCATCCAGCGCATGCGCATCC
ATCTGCGCAGCACCTTCCAGCAGCTGTTCAAAGCGCTCGAAGCCGATCGCCAGCGCGATC
GGGAAACCGACCGCAGACCACAGCGAATAGCGGCCGCCGACCCAATCCCACATCGGCAGC
ACACGATCGGCGGCGATGGCAAAGGCCTTGGCGGCACGTTCCGGATTGGCACTGACCGCG
TACAGGCGGTCGCTGCCCCCCAGCCAGTCGTGCAGGATCTGGCCGTTGAGCAGGGTTTCC
TGGGTGCCGAAGGTCTTGGAGATCAGGATGCCGGCGGTCTTGGCCGGATCCAGCGTGGCC
AGCGTACGCTGCATGGCCGCGCCGTCCACGTTCGATACGAAATGCACGCGCAGGCGCGCA
CCGCTGACCGGACGCAGCGCGTCGGCGACCAGGCGCGGGCCAAGGTCGGAACCACCGATG
CCGACGCTGACCACGTCGGTGACGCCACTGTCTTCCAGCGCGCGCACCAGCACGCCCATG
CGCTGGCGGATCTCGCGCGCGGTGGCATAGGCCTCGGCCGCCACCGGCGCATCGACCACG
TCGCCGCGCAGTGCGGTGTGCAGCGCGGCGCGACCTTCGGTCAGGTTGACCTGCTCGCCA
CGGAACAGGCGGGTGATGGCACCACCGACATCACGGTCGGCAGCCAGCGCCAGCAATGCC
TGCAACGCCGCGGCATCGTATTTCTGCCGGGCGAAGTTGACGTACAACGGACCGACCCGC
AGCGCCAGGTCCTGCACGCGGCCGGGTTCGGCGGCGAGCAGGCCGGGGATGCTTGCGCCC
TTCAGGCGCTGGGCGTGGGAATGCAGCGAGTCGAATCCGTTGTTCGTTGTCATGCGGCCT
GGGTCGGGATCGTGTCGTTGGTGTGGGTGATCTGGTTCTTGCCATCAACGTACACCAGCT
TCGGCTTGAAGCTGTCGGCTTCCTGCTCGGTCATGCTGGCGAACGCGGCAATGATGATGA
TGTCACCGACCTGCACGTGGCGCGCGGCGCCACCGTTGAGCGATACAACGCCGCTGCCGG
CTTCGGCACGGATGGCATAGGTCGAGAAGCGCGCACCGTTGGTCACGTCCCAGATGTGCA
CCTGCTCGAACTCGCGGATGCCGGTGGCAGCCAGCAGGTTGTCATCGATGGCGATCGAGC
CTTCGTAGTTCAGCTCGGAATGGGTGACGGTGGCGCGGTGGATCTTGGTCTTGAGCAGGG
ACAGGTGCATGGGGGCGCTGCAACGGCAAAGGAAAGAGCGGATTCTAGCACCCGCTTGGC
CGTCGTCAGGGGCCTGCGGCAGGACGCTGAAGGCCGTTCAGGCGCCCTCGCCCGGCGGCG
GCGCCGTGGCATGGAGGGCACCGCCCTGCAGTGACAGCCTGAACACCGTATGGAAGGCCA
GCCCGGAGGCCAGGCCCAGGCCCCCTGCAGCCAACACCGTCAGCCCATAGCTGATCACAT
CGAAGGTATCCACATAGCGCAGGCGCTGCAGCAGCGGCCCATGGATCGCGCCCGGCCATT
CATGGATGGCCACGGCCAGCGCGCCCAGAGCAGCCCCTGCAAGCACGAAGCGGGTCCGGC
GCAGGAGCCGCCGAGATCGCGGGAGCAGCGCCATCGGCAGGAACATCGCGATGGCGACGC
AGACACCCAGCCCGAACATCAGTCCACCGCCGGTGAGCGCGGGCATCGGCGTGCGCCTGA
ATTCGAGCGCGAACAACAGGCCGCCAAACAGCTGCGCCGGCAGCATGCCGGCAGCCAGCA
CGGCCAGGATCAACGCCTGCGCAAGCCGACCAGCGTCAGTGGAGGGTGTCTTCATTGCCG
TTCTCCCGTCCATGGGAAGGTGCGAGGCGCCCATTGTGGGCGCCCCCGGGCCGCATGCGG
CTCAGAACTCCAGGTTGTCGATCAGGCGGGTGGAGCCCAGGCGCGCGGCGATCAGCGCTA
CGCGGCCACCGCCATCGAACGTCGGCTCGGCCAGCTCCGGGGTGCGCAGCACCGCATAGT
CGACCTGGAAACCGGCCGCCTGCAATGCCGCCGTGGCATCGGCCTCGATGCGATCACGCG
CCTGCCCGGCCACGTAGCCTTCGCGCATGCCCAGCAGGGTGCGGTGGATGGTGGTCGCGA
CCGGGCGCTGTTCGGCGCTCAGGTACTGGTTGCGCGAACTCTTGGCCAGACCATCCTCGT
CGCGCACGATGTCCGCGCCGACGATCTGGATCGGGAACGACAGCTCAGCCACCATCTGCC
GGATCACCGCCAGCTGCTGGTAGTCCTTGCGGCCGAACACGGCCACGTCCGGCTGCACCT
GCAGGAACAGGCGCGCCACCACGGTGCAGACGCCATCGAAGTGGCCCGGGCGGCTGGCAC
CTTCCAGCACCTCGCTCACGCCGGGCGCGTGCATCTGCGTGGTCTTGTCCACGCCCAGCG
GGTACATGGCCTCGACGCTGGGCAGCCACACCGCATCGCAGCCGACCTGCTCAAGCCCGG
CCACATCGGCCTCGGGCGTACGCGGATAGCGACTGAAATCCTCGTTCGGCCCGAACTGGG
TCGGGTTGACGAAGATGCTTGCCACCACCTTGTCGGCGTACTGGCGGGCCAGGGTCACCA
GCGAATGATGGCCACCGTGAAGGTTGCCCATGGTGGGCACCAGCGCCACGCGCAGGCCCT
CGCGCTTCCACTGGGCGATCTGCCCGCGCAATGCGCCGAGCTCGTTGAAGGTCTGGATCA
TGAGGCGTAAGCGTGCTGTTCGTCGGGGAAGCTGCCGTCGCGCACGGCGTCGGCGTAGGC
GCGGGTGGCACCGGCCACCGAACCGCCTTCGGCAAGGAAATCCTTGACGAACTTGGGGCG
GCGATGGCCACTGTCCAGGCCGAGGAAATCGTGCAGCACCAGCACCTGGCCGTCGCACTG
CGGGCCGGCACCGATGCCGATGGTCGGCACCTCCACCGCAGCGGTCACCTCGGCGGCAAC
CGGGGTCGGCACGCACTCAAGCACCATGATGCTGGCGCCGGCAGCGGCCACGGCCCTGGC
ATCTTCCACCAGCTGGCGCGCGGCATCGCCGCGGCCCTGGATCTTGAAGCCGCCCAGGCG
CAGCACCGACTGCGGGGTCAGGCCCAGATGCGCACAGACCGGAATCTCACGCTCAACCAG
GTAGCGGATGATGTCGACCTTGAAGCCGGCACCTTCGATCTTGACCATCTCGGCACCGGC
CTGCAGCAGCTGCAGCGAAGCATCCAGCGCGCGCTCCGGAGTGGCATCGGCACCGAACGG
CAGGTCGGCCACCAGCAGCGCGCGCTGCAGCACACGGGCCACGGCGCGGGTGTGGTAGAC
CATGTCGGCCACGGTCACCGGCAGGGTCGAATCATGGCCCTGCACGACCATGCCCAGCGA
ATCGCCGATCAGGATCAGGTCGACACCATTGGCATCGAAGGTGCGGGCAAAGCCAGCGTC
GTAGGCGGTCAACATGACCAGCTTCTGGCCATTGCGCTTGGCCTCGGCCAGGGCGGGAAC
GGTCCAGGGCTTGCTGTCTGCGTGGGTGCTCATGTGCTGATAACCGGGGGAGATAACCCG
GGCATTATCACCCTATCGGCGCGATCCCGCAGGCATCCACCCGCATCACTGCATCCCGCA
CGCGGCCATGGCCGGGGATGGCCAGATCCGGCGCGATTTCGGCCAGCGGCACCAGCACGA
AGGCACGCTCGTGCATGTAGGGGTGCGGCACCTGCAGGCCGGGCTGGTCGAGCACCTGCG
CGCCATACAGCAGCAGGTCCAGGTCCAGCGCGCGCGGCCCCCAGTGCACCGCCGGATCGC
GCACGCGACCAAAGCGCTGCTCCAGCGCCAGCATCGCCTGCAGCAGTTCATCGGCTGCCA
GTGACGTTTCGACCGCGGCCACCGCGTTGACGAACGGTGGCTGGTCTTCATTGCCCCAGG
CCGGCGTTGCGTACAGGCGCGAGGCCTGCAGCACGCGGGTCCCAGGCAGGCCGTCCAGCG
CAGTGATCGCCGCGCCGACAGTCGTGGCCGCATCGCCGAGGTTGGCGCCGAGGCCGATCC
ACGCTGGCATCATTGCTTATTCGCCAGCTGCACCGGCCGAGGCCCCCGGGCGGCGGCGAC
GACGGCGACGCTTGAGCGGTGCTCCGTTCTCGTCATCGCCCTCTTCGCTGTGCATCGCGT
CCAGCGACGATTCCAGCTCGCGGCCGGACTGGGCCTGTGCCTCGCGCCAGAATTCAACAT
CGGCAGCGTGCTCGGCCGAGGCCACCTGGCGCAGGCTGAGGAAGTCGAACGCGGCGCGGA
AGCGCGGATGGGTGAGCGTGCGGAACACGCGCTTGCGCTGGCGCGAGCTGAAACGCGACT
GCAGCAGCCAGATTTCCTGCATCGGCAGCGAGAAGCGGCGCGGCAGCGCGATGGTGCTCA
GCTGCTGCACGGTGACGCGGTCGGCGGCACGACGCTGCGCCTCTTCCGGCGCCACGCCCT
GCTTGAGCAGGGTCGCCTGGGCGCGGCAGAACGCCGGCCACAGCAACAGCGCGAACAGGA
ACGCCGGCGAGACCGGCTCGTCGTTGGCCACGCGGGCATCGGTATTGGCCAGGCCCTCTA
CCAGCATGCGGCGCAGCGCGCCGGTGCGGTTGGACTTCAACGCCCTGGCGCTTTCCGGGA
ACAGCACGTCGAGCAGACCGTAGCGCTCCAGGCCTTCGAAGCTGGCCACGCCGTGCCCGG
ACAGGAACAGCTTCAGCACTTCCTCGAACAGGCGTGCCGGCGCGGCTTCGTTGAGCAGGC
CAGCCAGCTGCGGGATCGGCGCGGCGGTGCCCTCTTCGATCTGGAAGCCGAGCTTGGCCG
CCAGGCGCACGGCGCGCAGCATGCGCACCGGGTCTTCCTGGTAGCGCTGTACCGGGTCGC
CGATGAGCTTCATCAGGCGCGCCTGCACGTCTTCGAAGCCACCGGTGTAATCACGCACCG
AGAAGTCCTCGATGGCGTAGTACAGGGCGTTGCAGGTGAAGTCGCGGCGGACGGCGTCGT
CTTCGATGGTGCCGTACACGTTGTCGCGCACAAGCATGCCGTTTTCCATCTCGCGGTCGC
CACTGCCGTCATCGCTGTTGGCGCGGAAGGTGGCGACTTCGATGATCTCGCGGCCGAACA
CAACGTGGGCGAGGCGGAAACGGCGGCCGATCAGGCGGCAGTTGCGGAACAGCTGCTTGA
CCTGTTCGGGCGTGGCGTCGGTGGCCACGTCGAAATCCTTGGGTTGGCCATTGACCAGCA
GGTCGCGCACCGCGCCGCCGACAAGGTAGGCGCCGAAGCCGGCATCGCGCAGGCGATAAA
GCACGCGCAGGGCGTTCGGGCTGATGTCCTTGCGGGAGATCGTGTGCTGGTCGCGCGGGA
TGACGCGCAGGCTGAACGGTGATGTAGCAGAGGAAATGATGTTGGCGCTTCCGGTTGAAG
TTTCGGGATTGCCCAATGGCATCGAGGTGCATATACTAGCGCTCCTGCCTCGGCAGCGAC
ACAGTTACGCTCCCTTCGTCTAGTGGTTAGGACGTGGCCCTCTCAAGGCTAAAACAGGGG
TTCGAGTCCCCTAGGGAGCGCCAGTCGCCGCAGCAGGAACCGAAAAAGCCCGCCTTGTGC
GGGCTTTTCTGTTTTCCGGGATTGCAGTGGTTGCGGTCGGGTTGGTCGCTTTGGCGCCCC
CCTGCAATCGGCTTGAGCCGGTGGGGTCACCCAGGGCAGGACACGCCGTAAACCCATCCA
TGGGGGCTCTTGCGTGTCCTGGAGAGGGCGGCCTGCCCCCTCACACTCTGGACAAGCAGG
CGCCAACGGAACGCAACCGAAGCCAGTCGCCGTCAGCCTTCCATCTGCTCCAGCTCCTTG
CCCTTGGTCTCGCGCACGTAGCGGACCACGAAGACGATCGAGAGGATGGCCGCCACCGTG
TAGATGCCATAGGCGCCGGCCAGGCCGATGCCGGCCAGCAGCATCGGGAAGGTCACGGTG
ATCGCGAAATTCGACGTCCACTGCGCCGCACCGGCAACAGCCAACGCCGGGCCGCGGATC
TGGTTGGGGAACATCTCGCCCAGCATCACCCACATCACCGGGCCCCAGGACATGTTGAAG
AACACCACGTAGACATTGGCCGCGACCAGCGCCAGCCGGCCCATGCCGTCGGACAACTGC
AGTCGACCGTCGGGCAGGCTTCCACTGGCGAACGCGACCACCATCAGCACCAGCGCCACC
GACATGCCGACCGAGCCGATCCACAGCAGCGGCTTGCGCCCGATGCGGTCGATCAACAGC
ACCGTCAGCAGGCAGGCACCGATGCTCAGCCCACCGGACAGCACGTTGATCAACAGCGCG
TCGCTTTCCGAAAAGCCGACCGCCTGCCACAGCACTGCGCCGTAGTAGAACACCACGTTG
ATGCCGACCAGCTGCTGGAACATGGCCAGGCCAATACCCACCCACAGGATCGGCCGCAGC
TTGCGGCTGACCGTGTCGCGCAGGTCGCTGAAGCGCGGCTTGTGCTGGTCCTGGGCCAGG
CTGGTTTCGATCTCGGCCTGCTTGGCCGCCGCTGCGGCCTCGCCGTACAGCCGCGCGAGC
ACCGCCCTCGCCTGCTGCTGGCGCCCCTTCAGGACCAGGAAGCGCGGGCTTTCCGGAATC
ACCAGCAACAACAGCAGGAACAGCCCCGACGGCAGCGCCTGCATCCAGAACATCCAGCGC
CAGGCCTCATGACCCAGCCACAACGGCTCGGTCGACGCCCCGGCGGCGCGGGCCAGCAGG
TAGTTGCTGAGGAACGCCGCGAACAGGCCGCAGATGATCGCCATCTGCTGCACTGTGGCC
AGGCGCCCGCGATAGCGCGCCGAGGCCACCTCGGCGATGTAGGCCGGCGACATCACGCTG
GCCGCCCCTACTGCAAAGCCGCCCAGCACGCGGGCCGCGATGAACAGCCACGAGGCGTGG
GCTGCGCCGGCGCCCAGCGCCGAAACCAGGAACATCAGCGCCGACACGATCAGGACGCCG
CGGCGTCCCAGGCGGTCGCCCAGCCAGCCGGCCAGGAACGCACCGATCGCGCAGCCCAGC
AGCATCGAGGCGACTTCGAAACCGAGCGCCGCCTCGCTGGAGTTGAAGGCCTGACGCAGG
CCATCGACGGTGCCATTGATGACACCACTGTCGAAGCCGAACAGGAATCCACCGAGCGTG
GCCACGCAGCTGATCAGGACGATGAATGCAGTGTTCTCACCGCCATGGAGTGCGATGCTG
GGCTGGGCTGGTGACATTGACGATCCTGCTGGGAAGGGGGCCGGCCACCCGACGCAGCCG
GCTGACCCGCAGCGTCGCACAGGCCCCGCCCTGCCGCCAATGACTGCCACGGCCGCGCCT
GCCAGACGCCCGATTTCCGCCCCGCGCCGACAGCGGGGGCCAACCTGTTCTAGAATTGGC
GGGTTCAGGAATCGATCCACCCCCAGCCCATGCCCTTTGTCGTCACCGAAAACTGCATCA
AGTGCAAACACACCGATTGCGTGGAAGTGTGCCCCGTGGATTGCTTCCACGAAGGCCCGA
ACTTCCTGGTGATCGACCCGGATGAGTGCATTGACTGCACCCTCTGCGAGCCGGAGTGCC
CGGTCAATGCGATCTTCCCGGAGGACGATGTCCCCGCCGGCCAGGAAGGCTTCGTCGCCC
TCAACGCCGAGCTGGCGAAGGAGTGGCCGGTGCTGACCGTGCGCAAGGACCCGCCCGCCG
ACGCCGGCGAATGGGATGGCAAGCCGGACAAGCTGAAGCTGCTGGAGCGCTGAAGCGCCC
ACGGCGGCAACGAAAAGGGCGCCCACGGGCGCCCTTTTCTGTTTTCCGGTGAACGCCAAC
CGCAAGATCCGGCATGCCAACCTTGCGATCCGGTATGCCAACCTCGCGATACGGCATGCC
AACCTTGCGATCCGGTAGGTGCCAACCTTGGTTGGCACAGAAGCGCCGACCAAGGCCAGC
CTCTACCAGAGGCAGCCCTTACTGGGCCAGCTTCGCCTTCAGCGCGGCGATCAGCTTCAC
CGGCGCTTCGGCGGTGGCCGGCAGGCCACGCGGGTCGACCGCGGAGATGTAGGCGCCGGC
ATCGACGGCGACCACGCGGACCAGGAAGTTGCTGCCTTCGTAGGCCACGTCATACGAGCC
GAGCAGCTGGGCGCGGCTGGCGATGGTCACGCCCTCCACGCCTTCCAGCGCGGTACCGAC
CTTGGCGAAGGCTTCATCCTTGCCACCAGCAATGGTGAAACCGGTATTGCCAACGGCCGG
AGCCGCGGCCGCCGGTGCTGCCGGCTTGGTGGCCGACACCAGCGCCGGCACCTTGTTGTC
ACCGGTGGTGGCCGGCAGGTTGAGGTCCGGCGGCACTTCCAGCGGACGCATTTCCGGGGC
CAGGGCATAGTCGCCCTTGACGCCACGCTTGAAGCAGCCGGTGGTGCCGGCGGCAACGGC
CACCGCAAGCAGGGCGTAGGACAGCACGCGGACAGTGGAAACGGATTGACGCATGTGAAT
CTCCTGGGTCAGACCAAGACGAAAGGTCAGTGGCTGGAAAGGGCTTCAAGGGCGGCGATG
TCGCCGGCAAGATGGTCGGCGGCCGCGTGGTGCGGCGCCGACAGCGGCAGCAGCGGCAGG
CGCAGGTCATGGCCGATGCCGATACGGCGCAGCAGCGCCTTGACCGGAATCGGGTTCGGT
TCAACACCGCAGAAATCATGGAACGGCTGCAGGCGCGCATCCCAGGACTCGGTGGCTTCG
TGGTCATGGGCGGCGGCCAGCTCGCACATGCGGCGGTAGGCGCCGGGCAGCACATTGGAG
CCGACCGAGATCAGGCCGTCGATACCGGCCCGGATCGAACGCGCGGCCGTACCGTCGTCG
CCGCTGAGCACGGCGAACTGCGGGCTGCGCAGTGCGAGCAGCGCCTGCACCCGGCCGGTG
TCGCCCACCGCCTCCTTGATGCCGACGATGTTGGGGTGGCTGGCCAGTTCGGCCACGGTC
TCCGGCTGCATGTCGCAACCGGTACGGCCGGGCACGTTGTACAGCACGACCGGCAACCCG
CCCTGGTCGGCGACCGCACGATAATGGGCAATCAGGCCGGCCTGGGTCGGCCTCACGTAA
GGCGGGGTGACCACCAGTGCATGGCTGGCGCCAAGCGCGGCCGCACGACGGGTCTGTTCG
ATGGTTTTGGCGGTACCGGACAGGCCGGTGCCGGCCATGACCGGGATGCGGCCGCCAATG
CGTTCGACCGCGCTGGCCAGCAGCAGGTCGTACTCGGCATCGGTGAGGGTTGCCGCTTCG
CCGGTCGAGCCGGCAACGACAACGCCATGGACGCCACCTTCCAGTTGCAGGTGCAGCAGG
CGCTGCCAACCGTCGGGATCGAGGGCGCCGTCGGCCCGGAACGGGGTCGCCAGCGCGGTG
ATGAGGCCGGAAAGGGACAAGGACGTGCTGCTCTTGGCTGGAAAGGGAAAACGCCCGCCA
CGAAAGGCCGGGGGCGACCTGAATGTTACTTGCGGCGCGAAAGCACGGGCAAGTATGCTG
GACACCGGTGGATCCCCGCCTCTGGCGGGCATTCAGACTAACGCATGCATTACCCGGAAT
CGCCTTGACCGACACCACCCCGCGCCCCGCGCCGAGCGAAAACCACCTCCTGATCAACGC
CTATACGACGCATCCGGAGTCCCCCCTGCTGTCCGTCACCCGCCGCATCGCCGACAGCGG
CTGCAATCTGGTGGACGCACGCCTGGCCACGGTCGGCCGCGATGTGTCGGTCACCGCCCT
GGCCACCGGCTCCTGGGACTCGGTGGCCAAGCTCGAGGCGATGCTGACCCGGCTGGAGCG
CGAGGAAGGCCTGAAGCTGGTCTGGTACCGCACCGCGGCCAAGCAGGCGCAGTCCAACCT
GCTGCCGTACATCGTCGAAGTGATCGCCGCCGACAAGCCGGGCATCCTGTTCCAGCTGGC
CGATTTCTTCGACCGCCAGGGCATCACCATCGAGAACCTGCAGAGCACGCGCTACCGCGC
CATGCAGACCGGTGCGGAAATGTTCAGTGCACAGGTCACCATCGGCGTGCCGGCCAACAT
GCACATCGCCGCGCTGCGCGACGATTTCCTTGAGTTCTGCGACCACCTGAACCTGGACGC
GATCATGGACCCGATGAAATTCTGATTGGGAGTGCGGATTTTTCGCGCGCCTCTCACGGG
CGCGTGGCGTTTCATGCAATTGTCGTAGAAACAACCCAGGCTCGACAGAAGGACCTCATG
AACAACGGCGATACCCTGGACAGCACCACCCTCTCCCTGCCGCTGGCGCTGTCCGGTGGC
AACCAGGCCACTCTCGGCGACTATGCCGGCCAGTGGCTGGTGCTGTACTTCTACCCCAAG
GACAGCACTCCCGGCTGCACCACCGAAGGCATCGACTTCAACGCCCTGCTGCCGAAGTTC
AAGAAGGCCGGCGCGGTCGTGCTCGGCGTCTCTCGCGACTCGGTGAAGTCGCACGACAAC
TTCTGTGCCAGGCAGGGCTTCAACTTCCCGCTGGTCAGCGATGGCGACGAAGCGCTGTGC
AGCGCCTTCGACGTGATCAAGATGAAGAACATGTACGGCAAGCAGGTACGTGGCATCGAA
CGCAGCACCTTCCTGATTTCCCCCGACAGCCGCATCGTGCAGTCCTGGCGCAAGGTCAAG
GTTGCCGGCCATGCCGATGCCGTTCTCGCCGAACTGAAGGCCTCCCAGTCCAAGTGAGTC
CCACTGCCTACTGTGTCTGCCATCACCCTGCCCCGCAGCAGGCCGTGGTGGTTTTTCCCT
GTCCGTAACCAGGAATCGACGATGACCCGAGGCAAGCGCATCTACGTGCTGGATACCAAC
GTGCTGATGCACGATCCGACCGCGCTGTTCAAATTCGAGGAGCACGACATCTACCTGCCC
ATGCAGGTGATCGAGGAGCTGGACAACGGCAAGAAGGGCACCTCCGAAGCGAGCCGCAAC
GCCCGCCAGGTGAGCCGCTTCCTCAACGAGCTGGTGCAGGAATCCGGCCTGGACAACCTG
GCCGACGGCATTCCGCTGCAGCGCCCCAACGGCCTGCAGCTGCGCGGCAAGCAGAGCGCC
GGCAAGCTGCGCTTCCAGACCAGCCACTTCGACGCGGGCAAGAGCTTTGGCAAGGTCATT
CCCGACAATGCCATCCTTGGCGCGATCCTGGCGCTGAAGGAAGAAACGCCGGACCTGCCG
GTGGTGTTCGTTTCCAAGGACATCAACCTGCGGATCAAGGCCGCCATCGCCGGCATCGTG
TCCGAGGACTACGAAAACGACCGCGCGCTGGACGATTTCAGCCTGCTCTACACCGGCGCC
ACCGAGCTGCCGGAAGACTTCTGGAAGCGCCACGGCGACGACCTGCGCAGCTGGAGCGAC
AAGGGCCGCAGCCATTACGAAATCCAGGCGCAGGACGGCGAGGAGTGGTACCCGAACCAG
TACGTCTACCTGCCCGGCGAAGACGAAGTCGAACTGCGCGTCAGCCGCGTGGTCGGCGAC
GGCAAGGTAGTGCTGTCGCTGGTCGATGATTTCCGCCACGGCAGCCACGCCGTGTGGGGT
ATCAGTGCGCGCAACCGCGAGCAGAACTTCGCGCTCAACGCACTGATGGATCCGGAGATC
GACTTCGTCACCCTGCTGGGTACCGCCGGTACCGGCAAGACCCTGCTGGCACTGGCCGCC
GGGCTGGCGCAGACGATGGACCAGCAGCGCTACCGCGAGATCATCATGACCCGCGCCACG
GTCAGCGTCGGCGAGGACATCGGTTTCCTGCCGGGTACCGAGGAAGAGAAGATGACGCCG
TGGATGGGCGCGCTGACCGACAACCTGGAAGTGCTCACGCACAACCAGGAAGGCGGCACC
TGGGGCCGCCAGGCCACCAACGACCTGCTGGCCAGCCGCATCAAGATCCGCTCGATGAAC
TTCATGCGCGGCCGTACCTTCCTGTCGCGCTACCTGATCCTGGACGAGGCGCAGAACCTC
ACCCCGAAGCAGATGAAGACGCTGATCACCCGTGCCGGCCCCGGCACCAAGATCGTCTGC
CTGGGCAACGTCGAGCAGATCGACACCCCGTACCTGACCGAGACCACCTCGGGCCTGACC
TACGCGGTGGATCGTTTCAAGAACTGGCCGCATAGTGCGCACATCACCCTGCGCCGAGGC
GAACGCTCGCGCCTGGCCGATTACGCTTCGGAGGTGTTGTGAACCGCTGCACCCGCCTGC
TGCTGCCCACGGCTGCGATCACCCTCGCAGCCGTGCTCGGTGCCTGCACCACCACGCGCG
GCCCGGCCAGTGTGCCGACCGCCGAGCGCACCGGCCAGTCCTGGGTGGTCACCCGCCCGA
TCATCGCCGCGCAGGTGCTCGACACCTGCTCGCGCGCCAGCCCCGGCCGCGAGGCCGGGC
GGGTCAGCGGCTACTGGGCGCCCAGCCGGCAGCAGATCGATCAGCTGGAAGCACAGCTGT
CGTCGTTGGAGGCACAGGTACCAAAAGTGCTGGACTTCGACCGCCAGTACGTCGGCATCG
AAAGCGCCGGCAAGCGGCTGATCTACGTCAACGCCTTCCACCTGCCCGACGACAGCGGCA
TCAATCCGGCGCGCGAAGCGATCCGCGTCTGTGACGGCGGCACGCAGTTCTGGGGCGCGG
TGTTCGACCCGGCCAGCAACACCTTCAGCGAGCTGCAGTTCAACGGCGGCTTCGGCGAGC
TCTGAGGGGCCCCGCCGATGGGAATACGCCTGCCCACCTGGGTCTGGATCGGCGCGGTCG
CGCTCTCGTGCGTGGCCGGCATGGTCAACGTGGTCGGCTTCCTCGGTTTCGAGCACCAGG
CGGTCAGCCACATGACCGGCAGTACCAGCCAGTTGGGCATGGCGCTGGCGCAGGGGGACT
GGCGCGCCGTCGGGCACCTGTGGGGGCTGCTGATCGCGTTCTCGCTGGGCGCGATGCTCA
GCGGCCTGCTGATCCAGGACAGCGCCCTGCAGCTGGGCCGGCGCTATGGCGTGGCACTGG
CGCTGGAATCGGCGCTGCTGCTGGTGGCCATTCCGCTCTTTGAACAACACCAGATCTGGG
GCGCGCTGGCCGCCGCCATGGCCTGCGGCCTGCAGAACGCGATGGCCACCACCTTCAGTG
GCGCAGTGGTGCGCACCACCCACCTCAGCGGCATGTTCACCGACCTCGGCATCGGCCTCG
GCCACCTGCTGCGTGGGCTGCCGCTGCAGGTACGGCGGCTGACCCTCAGCGGCCTGATCA
TCAGCGGCTTCCTCGCCGGCGGCGTCCTCGGCGCCTGGCTGTTCATGCGCTGGCAGTACG
ACGCCCTGCTCGCCCCCGCCCTGCTGACTGGCCTGACCGGGCTGGGTTATGTGCTGTACC
AGCAATGGGCGCGTTGGCGGTGTTGAATCAAGGACATCCACGCATGGCGTGGATCTACCT
TCCCCTGCGGGACCACGGCACAATCAACCGATGAGCCCGACCACTCCCGTTTCCGCCCTC
ACCATCGCCGGCTCCGACTCCGGCGGTGGCGCCGGCATCCAGGCTGACCTCAAGGCCTTC
GCCGCACACCGCGTGCATGGCCTTTCCGCGATTGCTGCACTGACCGCGCAGAACACCCGC
GGCGTCATCGCCGTGCACGTGCCACCCATCGAATTCCTGCGCGCGCAGCTGGATGCCTGC
TTCGACGACTTCGACATCCACGCGGTGAAGCTGGGGATGCTGGCCAACGCCGAAGTGATC
CATGCCGTCGCTGATGCACTCGAAAAGCACCGCCCGCCACACGTGGTGCTGGATCCGGTG
ATGGTCGCCACCAGTGGGGCACGCCTGCTGGAAGACAGTGCATTGCAGGCCATGCGTGAG
CGCCTGATCCCGCTGGCCACGCTGATCACCCCCAATACGCCGGAAGCAGAACTGCTGGTC
GGCCGGAAGATCAGCAACGGCGAAGACGCAGAACAGGCCGCCTCGGCCCTGCTCCACCTC
GGTGCCGGCGCAGTGCTGCTCAAGGGTGGCCACCTGCATGAGGGCAATCGCGTGATCGAT
CGCTACTTCGACGGCGTCAGCAGCGAAGAATTCATCCACGCCCGCCTGCCCCTGGACGCA
CATGGCACCGGCTGCACGCTGGCCTCGGCCATCGCCGCGCAGTTGTGCAACGGCTTGAGC
CTGGCCAATGCCTGCGAAGCCGGTATCGACTACGTTGCACGCGGCCTGCAGCAGGGCTAT
GCCCCCGGCCGCAGCGAGGTGCTGGTGCTGGATCACTTCGGCGCGGCACCACACGCATGA
GCCTCACACCCGACATCCTTGCCGTGCAGTGCGCTGATGGCCATCGCTACGAAGTGATCG
CCTGCGTGCCTGCACAGCCCATCGCGCGCCTGCTGTGGTTGCCTGCGCTGGGCGTGGCCG
CACGTCACTACCTGCCACTGGCGTTGGCGCTGGCGGCGAAGGGCGTGGCGGTGTACCTGC
ATGAGTGGCGAGGCAATGGCAGCAGTTCGCTGCGTCCGTCACGCACGCAGGATTGGGGCT
ATCGCGAGGTACTCGAACAGGATCTGTCGACCAGCCAGGCCGTCCTGGCCGCAGCGGATG
ACGAAGGCGACGCCCTGCCCTGGATCATCGGCGGCCATAGCCTGGGCGGGCAGCTGGCCT
GCGTGCATGCCGGCCGCAACCCGCAGCACTTCAACCGGCTGTGGCTGGCCGCCAGCGGCT
CACCGTTCTGGCGCGGATTCCCACCACCGCGTGGCTGGCTGCTGCCGCTGGTCTACCGCT
TCCTGCCGTGGATCGCACAGCGCCAGGGCGTGCTGCATGGCCGTCGCCTCGGCTTCGGTG
GCACCGAAGCGCGCGGGCTGATTGCCGACTGGGCGCGCGTCGGCCTGAACAACCATTACG
CCGCCGTCGGCATGGACGAAGACCTCGATGCGCAGATGGCGCGTGTGCATGGCAGCGCAC
AGGCGGTGCTGATGGAACACGACTGGTTGGCCCCCACCGGATCGATGCAGACGCTGCTGG
CGAAGCTGCCGAATGTGGACGCGCAGCTGCGCGTGCTGTCCGCGCAGGAACTGGGCACGC
GCGCCGATCATTTCGCGTGGCTGAAGGCCCCTGATGCCGTGGCTGACAGCTTTTTCATTC
AGTTGGATGAAAATTTTCACAAAACTGTTGACGGTACGCGCCGACATCCGCATAATTCCG
CTCCTGTCGCAGGGCGCCCGTAGCTCAGTTGGATAGAGTACCTGGCTACGAACCAGGCGG
TCGGGAGTTCGAATCTCTCCGGGCGCACCACTCGACAGGTTTCCAGCATCCGCCGCTGGA
AATGCAGTAAAATTTGATTGTGTACCGCGCGCCCGTAGCTCAGTTGGATAGAGTACCTGG
CTACGAACCAGGCGGTCGGGAGTTCGAATCTCTCCGGGCGCACCATACACAGTCAGCACA
ACAAGTTCATGTAATTGGCGCCCGTAGCTCAGTTGGATAGAGTACCTGGCTACGAACCAG
GCGGTCGGGAGTTCGAATCTCTCCGGGCGCACCATTACACCGAAACAGCAGGCCTCGGCC
TGCTGTTTTTTTATGCGTGTTTTTCGGCAGGGCTGCGCCCTGCATCCTGGTAGTGCCGGC
CGCTGGCCGGCAACCTCAACGGCCACGGCAACGGCAACGGCAAAAGCTGGCATTCCGTGG
GCTGGCGGGGCGGCATGGACACGCAGGACACGCCGTAAACCCCGCTCCGCGGTCCGGCCC
AGCCGCTGGCGGCTGTGCGTTCGGGCGCTTGCGAAGCAATGCTTCGCAAGCAAAGCGCCC
TCACCCATGGGGGCTCGATGGCGGCATCCATGCCGCCAACGGTCCTGCCTGCCCATGCCG
CCCCACCTCTGACAGATTTCCGCAATCTGATGGATCCACGCCATGCGTGGATGAATCTCC
ATCGAGTTCGAGTATTTCGATAATTGATCGAAGAGCATCCACGCATGGCGTGGATCTACC
GTGTCGACCAAGGTCGACACCTACCAGAGCAGTACGCCGTTCCGACAGATCGCGGAAACT
GTCGAAGGCGGGGTGGGGGGGGGGGGGGGGGGGGGGGGGTGGGGGGGGGGGGGGGTGGCC
GCCCACCCCCCCCCTTGGTGGGTTTTCGGGCGCCCCCCCAACGCGCCCCCACCCCGCCAT
CCCTCAGGAAACCAGCTTCTGCTGTTGCTGTTGCTGTTGCAGTTGCTGTTGCTGTTGCAG
TTG
>contig00008 len=188597 cov=30.6 corr=0 origname=NODE_8_length_188597_cov_30.636228_pilon sw=shovill-spades/1.0.4 date=20220914
GGTAGTGCCGGCCGCTGGCCGGCAACCCGATCATCCATCGTGATCACGCGCAGCCGGCAC
TACCGAAGGGGCGGCGGCGCCGTTACGGCGCCGCCGCGGTACATCAGCTGCGTGCGAACG
CGAGCAGGTCGGCGTTGAACTGGTCGGCGTGGGTGACGGTCAGGCCATGCGGTGCACCGG
CGTACACCTTCAGCTCGGCATCCTTGATGATCTGCGAGGACAGCTTCGCCGAGGCATCGA
ACGGGACGATCTGGTCGTCATCGCCGTGTACCACCAGCGCCGGCACGTCGATCTTCTTCA
GGTCCTCGGTGTAGTCCACTTCCGAGAATTCGTGCACGCAGTCGTACTGGCCCTTGACGC
CGCCGAGCATGCCCTGCAGCCAGAACGAATCACGCATGCCCTGGGTAACGGTATTGCCAT
CGCGGTTGGCACCGAAGAACGGTGTGGTCAGGTCCTTGAAGAACTGCGAGCGGTCACCGC
CCGTGCCCTTGCGGATGCCGTCGAAGACGACCAGCGGGGTACCGGCCGGATTGGCGTCGG
TTTTCAGCATCAGCGGCGGCACGGCGCCGACCAGCACCACTTTTGACACGCGCTTGCTGC
CGTGGCGGCCGATGTAGTGGGCCACTTCGCCGCCGCCGGTGGAATGGCCGACCAGGATCG
CGTCCTTCAGGTCCAGCGCCTCGATCACCGCGGCCAGGTCATCGGCGTAGGTGTCCATGT
TGTTGCCATCCCAGGTCTGGCTCGAACGGCCGTGGCTGCGACGGTCGTGGGCGATCACGC
GGAAGCCGTTCTGGCCCATGAACAGCATCTGCGGGTCCCAGGCATCGGACGACAGCGGCC
AGCCGTGGGCGAACACGACCGGCTGGCCGGTGCCCCAATCCTTGTAGAAGATGCGGGCGC
CATCGGCGACGGTGACGTAATTGCTCATTGCGGGTTCCTTGGCGGAAGGGAGGGAAGGCA
CTGGCAGCGGTGCCGGTGCCTTCGGCAGTACATCGCAGTGCACATCGGACGGCTTGCACG
GCTGTGCTGGATTGCCCGGACTGTGACGCGTATCGCTCTGGCATGAAGCGGCCACCGCAC
AGACGATGGCGGCAGCTGGTCGAGGAGCCCCCGATGCCGAGAATGCGATGCAGCCCACTG
TTGTGCCTGATGCTGGTCACGGCGGTTCATGCGCAGACCAACGTCTACAAATGCGTGGAC
GGGCCACATCCGGTCTATCAGCAGACACCCTGCCAGGGGCATGCGGAATGGCGCTGGGAG
GTGCCCGAGGAGCAGTCGCTGTCACGCGGACCGGTGCCAAAGCCGGCCGGCGCGGGCAGC
GCGGTGCCGGCGCGACCGCGCACCGTGCGCTCGGGGCGGCCGCAGGCCGCGCTGATACCC
ATCAGCACGGACCCCAGGGCCTGTGAGCGCGCACGACAGCGCCGCGGGGAGGTGCTGGCC
AAGGCCAAGCGCCTGGACTTCGTACAGCGTCGGCAGCTCGATGACGCGGTGTACGACGCG
TGCCGCTGAATCCGGTAATGATGGAAACGACAACGGCGCCCAAGGGCGCCGTCGTGCGGG
ACTACTGTGCGCTGGCCTTCAGCGCCCGTCGCTGGCGGCAGCCGGTGTCGGCGAGGGCAC
GCCTTCCGGCTTGGGCAGGCTCAGTTCCGGGTTGCCCTGTTCGGCCTGCAGGATCTGGAT
GCGGCGCTGCAGGGCATCCAGCTGGCTGTTGGTGCTCTGCACGTCGGTGCTGAGGCTGAC
TGCCTGCTGCTGCGCCTGCTGCAGGGCCGCGCTGACCTGGGCCGACTGCGCCTGCTGTTG
TTCCATTTCCTGCTGCAGGGTGCGCAGGCGCTCCTCGTTGTAGGCCACCAGGCGCTCGGT
GTAGCGCTTGCCGGCTTCCAGGCGGGTCGTATCGATGTAGACCTGCGCCAGCTGTTCCGA
TTGCTGGGCAAAGGTGCGGTAGACGCGCTCGGCGTTGTCGACCGCATCGGTCTTGATCAC
CCGCCAGAAGTTCTTCTCCTGGAACAGGGCGACGTAATAGGTCAGGGTGTTGGCGTTGAA
CAGCAGGCTGGCGCCATAGTTGCCGTTGTAGGTCGTGCGCAGCTCGGTCAGCTGGCGCGA
ATCCATCAGCTGCTTGAGTTCGTCAACGGTATTGCGCACCACCGGCGCGCTGCGTGCGGC
CGGCTCTGCGGCTGCTTCGCGGTCGCCACGGGCAGCCATGGCCGCCGGTGCCACCAGCAT
CATGGCCACGGCCAGCAGTGCCGCGCCGCGCGCGTGCCGGGCGAAGACCGCGCCCCCTGA
AGTTTCTCGCATGTCTAGACCATCCACGGATGAGTGTGGGTTGAGATGAAGGTGGTTCCC
CGCCGGGAGTCTAGCATGGGCGCGGGCGCCGCCAAGGGCGCCCGTCACGGGTCAGTAGAC
CAGCTGCGCCGCGCTGCACTGGATCGACTGCACGTTGACGTCGGTGCGGCCGAGTTCCAG
GCCCAGCACGCTCGCCAGCAGGTTGGTCAGCAGGGTGCCGACGCTGTTGAGCACCGGCCG
CAGGGCGGTCAGGATCGGCTTGAGCAGCGTGCACAGCAGGCCGCTGCAGCTCACGCTGCC
ATCCGGATTGGTGACGCCGGTTCCACCGGTACCATCGAGGAAGCCGGCCGGCGCGGTCTG
GATGTACGAGGCCAGGTTGTTGCGTACACACCCGTTGTAGTCGATCAGGTTGCCCAGCAG
GCTGTCGCAGCGGTTGATCAGCAGGCCGCCCACCAGCGATCCCAGCAGCCCATCGAGCAC
GCCCAGTCCCTGGCCGGTGACGGTCACCTTGAACGCGTCCCAGACCGGACCGTCCTTGTG
GCAGGTGGCCAGGTTCAGCAGGCCGCAGGCGTAGGGCAGGCCTCCGGGTACGGTCCAGCT
GTTGAGCGGGGCCAGTTGCCGGCTTGCGTCGCCATCGCGCAGCAGTGGAATCAACTTGTC
CACCTCATAGCGGGTGTTCGGCGGGAAGGTGGCCTGCAGGTAGCGGTCGGCCAGTGCCTT
GGCGGTGTCGTTGGCGCTCATGCCCTGCTTGGGTGAGCTGAGCATGCCCGACAACACGCG
CAGCAGTTCATTGACCAGGTCCGACACCGCGTTGCCCACTGCAAGTGGATTGATCCGGGT
CGAAGCGGTCTCGCCGGCGGCAAGGGTCAGGTTCTGCGAGCTGGTCAGGGCAGGCAGGGT
GATCCTGTCATTGATCAAGGGTTGTCCGAGCAGTTTCAGCAGCTGCTCGTTCTTCAGGGT
GTCGTCGCAGACATTGCTCCTGGAAAAGCGTTGCGCCGGGTCGACATTGCCGACACAGGC
GCGCAGCACCGACGAGTCGACCCGGATGGTGGCCTTCTGTGGGCTGGCGCCGCATTGGAT
GCCGGTCAGCGTGCCCATCGCATTGGCGACATCGACATGCAGTGGCAGGTGCAGGCGCGT
GCCGAGCAGGTTCAGCAACGGGCCCACCGCGAACAGGTTGTTGCTGTCCACGTCCACCAT
CAGCCGCACCTGCGCGTTGTACGCGCGTGTGCCGACGCCACCGATGGCGATCGAGGGCGG
TTCCACCACGCCGGCCTGGATGTTGATGCCCAGCAGGTCCAGTCCCTTCACCGCAACGCC
ATTGCCGTCGTTGGCGATGGAGATGGCGGTACTGATCAGGTTGAGCACGTTGACCTTCGT
TTCCAGCGCGCTGCCGATCGTGCCATCGGGCGAGACCACTTCGGCGAACAGACCGCCGCC
ACCGGACTGGCTGCCCAGCACGATGTTGAGCTTGTTGATGTCCAGCTGGGTGGCGACCAG
ATCGGACAGTGCACGCAGCTGTACGCCCACGGTGCTGTCGCGGCCGACCACGGTGGCGGT
GGCATCGACCAGCTGTGCCAGCGAGATCTTGTTGACCGACAGCAGCCGGTTGAAGTCAGC
CACGCTGAGGTTGGCGCTGACCGGGATGTTCAATGCCTTGAGCAGGCCCGACGGCGTGAT
GTTGGCCTGGGCGAGGCCGTCATAGGAGAGCACGGTGGCGTTGGTCACATCCAGGCCGAC
CAGACGCAGGGTCGACAACAGTACCGAGTCGCCATTGGTGCGCAGCAGCTGCGAACCGAC
CGCGAACACCGCAGTCGGTTCGGAACGGCGGGCTACGGCCTCCACGCTGACGGTGGGCAG
GCCGGTGTTCTGGCCGAAGAACGGCAGCACGCTGCGCTGCGCGACTACCTGCACGGCATT
GCGCGGGTTGCTGGCATCGATGGTGGTGACGAAGCGGTTCGACGTGCTGCGTGTGGCGCT
CCAGTTGCCGCAGCGGATCTGCACGGTGCCTGCAAACCTGTTCTGGGTGACCGCGCTCTG
CCGCGCCGCGCTGTTGTCGCTGTTGTCAGGCGTGCACAGTTCCAGCCGTTGTGCACCGGC
CAGTGCAGCAAGGTCCGCGACCTTCTGTGCGTCACGCTTGGCCCAGAACAGATAGCCGAT
CTCTACCAGGCCCAGCATGGCGAGCAGCGCCAGCATGACCAGCATCATGGTGACCGACAT
GCCGCCGCGTGGGCGGCCGAAACTGAACTGGCGTGGGCGTTTCATGGCCTACCTCAGCGT
CCCGATGAGGATGATCCCTTGGACTTGGCGACATCGGTTTCAAAGAAGTCCGGGATCTCG
TGTTCGAAGCTCTTCATGTAGCGGGCGTAGCTCAACGTAGCCTGGTCGCCGAGGATCGGC
AGGCGTTGCCCGGCCTGCTGCCCTGATGCCTGCAGGCGGAACAGGTCGCGCGTGGTGTCG
CCGATCTGGCCGCGGCCGGGTCGCGCGGCTGCAGCGTTGCCGTCGGTGGTGGCGACCGCT
GCAGGCGCCGCCTGCGGCACCGGTGCCGGCGGGGTCGCCAGGTCCACGGTGGCCAGTGAC
TCGGACTGCAGCGGCTGCGAAGCCGGCGCAGCGGGCGTGCTGCCGCCAAGCATCTGCCCG
GTCAGGGGTTGCTGTTGCGCCTGCGCGCCGCCGGTCAACAGCAGGCAGGCCAGTGCAGGC
AACAGGTGTCGGGTCAGGGGCATGGCGCTCATGGAGTGTTTCCGTTCGGCTGATCGGAGG
TGCTGAAGCGTTCCAGCATCGAGGGCGGCAGGCGCTGCGGATCGCGCTCATCGCGGCTGT
CGCGGCGTGGTTCCGCCGCCAGTCGCGTGGCGCCGGGCCGGTTGCTGCCGGCATCGCTGG
CGGTAGCACGCGCGGGGGCCGGCACGACTGCGGCAGCTGCCGCGGCGGCCTGGCGCTGCT
GCAGGCGGGCACGGATCTGCGCGGCCTGTTGCTGGATGCTGCGGCGGGTGTCCTCGTTGA
GATTGGCCTGTCCGGCGAGGCGCTCTGCAGTGGTGGTGTCGCCACGCAGCTCCGCCCACA
GGGCGAGGTTGGCGGTGGCCTTGGCATTGCCTGGAGACAGCTCCAGCGCCTTGGCCAACG
GTTCACGCGCCTGTTCGAACTGACCTGCACGCAGACGTGCATAGCCGAGATCGCCCAGGT
AATCGGTGTTCAAGGGCTGCAGCTGCGTGGCCCGGGCCAGTGCCTCCTCACTGCCGCCAT
CGTCGTCACGGCGCGCGGCGATCAGGCCCAGGCCGTGTGCGGCTGCAGCGGCCTGCGGGC
CACTGGAGAGCTCGCGGTACAGGGCGATGGCAGCGTCGGCCTGGCCGGTCTCGCGCAGGG
CGTCGGCCTGCAGCAGGCGCAACGCCGGCGGGTCGCCATAGCGCTGGCGGAAGGCATCGA
CGTGGGCCAGCGAGGCATACCAGGCACCCTGCTGCTGCATGCGCCCGATCAGTTCCAGGT
AGGCATTGCGGCTGTCCTGCGGCGCCGGTTCGGGCGCGGCCAGGCTGGGCGCGCGCAGGT
ACTTCGGCGTTGTCGACGCACAACCACTGGCGACGGCGGCAAGGGCGAGCAACAGGCAGG
AGGTGCGCAGGGCAGGCATCAGGGCGATCCCATCTTGGACATGGTGGTGGCCAGCGCGAC
CAGCGCCGGTCCGGCAAGAACCAGCATCAGCGCTGGCAGCAGGGTCAGCATCATCACCAC
GGTCATCTTCACCGAGAGCTTGCCAACCTTTTCCTTCAGGGCGTTGCGGCGCTGTTCGCG
CAACCGGATGCTGAACTGCCGCAATGGTTCCTGCACTGCGCCGCCATGCGCGTGCACCTG
CAGGATCAACTGCATCAGGCTGGTCAGGTCATCATCCGCGTAGACCTCGCTCAGCCGGCG
CAGTGACTGCGCGCGCGTGCGGCCATGGGTGTACGCGACGTTGGCCTCCTGCAACTCGCC
GCCAAGCACCGGCAACGCGTCGCGCAGCTTGTCGCCCAGCGTCTGCAGGCTCTGGTCCAT
GCTGAAGCCCACGCCCTGCAGCAGGCGCAGCAGGTCGATCAGCAGGGGCAGCTCGTTGTC
GACGGCGCGCCGGCGCCGCTTCACCCACGAAGAAAGGATGAACTTCGGCAGCAGCAGGCC
TGCCGCGAGCGCACCGATCACAACCATCATCCTGGCCAGCCCCTGGGCGCTGCTGAACGC
CAGGGCCAGCACCAGCACCAGCACGCCCAGCAGCAGGCGCAGGCCAAGATAGATGGCGGT
GCCACGACGTGTGTTCCAGCCCGCCAGGTCCAGCAGCAGCCGGTCTTCATTGGCCAGCAA
TGCAGATTCCAGGCGGCCGCCACTGAGCGCGCGCCCGAAGCGTTCCAGCCAACCCAGCGA
ATAACGGCGCGCGGCCTCCGTGTCGCGCGCCTCATCCCGCGGTTGCAGTGCGGTCTTCAA
GGTGGCCGAGGTGCGCTGTTCGCGATGGCTGCGCACCCATCCGGCGATGCCCAGCAGGGC
AACACCGGCGGCCAGAACCAGCAGCGACAGGGCAAACCAGGTGCTGGCACTCATCGGGCA
CCTCCGTGGCGGATCCGGGTGGTCATAGCGACTTGGCCAGGCGGTAGAGCAGGAACGCGC
CAAACAGCTCCAGCCCCAGCGCGATCAACAGGATCTTGTGACCCAGCGGATCGTGCAGCA
CCGGCTGGAAGAATTCGGGGCTCGTTATGGCCATCAGCACCGCGCTGGCCGGTGGCAGCA
GGCCGAGCACCCAGGCTGACATGCGCGTTTCCGACGTGGTCGCGGCCAGCTCCTGCTGGG
CCTGCTCCAGGTCGCGCATGAAATCGCCCATGCGCTGCAGGATCTGATCGGAGCGTCCGC
CGATGCGTACGCTGACACCGATCACGACGGACAGCACCTTGAGCACATCCATCCGGTAGG
GCTGTGCCGCCAGGCTCAGGGCACGGTCCAGGTCCATGCCGCTGCGCGCGTAGCGCACGG
TGGTGTCCAGCAGTCCGCGCAGCGGCGCGCTGGTCTGCATCGACGCCACCTGGAAGGCAG
CCTGCAGGCTGTTGCCGAGCGCGGTCAGCCGCACCAGGTTGTCGAGGAAGTCGGGCAGCT
GGTGCAGCAGTTGTGCACGCAGTTTCGTGGTGCGGCGCATGACCCACAGCCAGCAGGCCA
GCAGGTACAGCAGCAGGGTCAGGGGGAACATCCACGCCGTACCGAGCCTGAGCATGGCCA
CGACCGAAAGCACCAGTCCCGGCACCAGCATCATGATGGGCAGCTTCCAACACGTCTGCA
GGCCCGCACGTTGCAGCAGGCCGTCCAGCGGCAACACCCGGCGCCCGGCACTTGCCGGTC
GCGCCGGGTCGTTGGCGGCGGCTACGGATGCCCCGGCCGGGGCTCCGCCACTGGCGCCTC
CGCGAGCCAGCTGCTGCTCGGCGTGCTGCAGCGAAGCCTGGCGTTGCTCCCGGTTGCTGG
CGGTGCCCCACAGCCATACCGCAAGCGCCAGCAGCACCGAGATGATGCTCAGTACACCCA
GCAGCAGGCCCGTGCCCATGCTCAGAAGTCTCCGTACAACGATTCGCGCAACTGCTGCCG
GAACGGCTCCAGCTTGTGCGAATGCGGGTGGAAGCCCAGTCCGATCCAGCGATCGATTTC
CTTGCCGTTGCCATCGATCTGCAGTTCGTGACGGAACATTTCCTGGGTCGTGATCAGGTT
GTCACTGACACCGGTGATTTCCGTGATCGAGACCAGCACGCGCCGGCCGCTGCCCAGCCG
CGAGATCTGCACGATGAAGTCGATGGCGCTGGCGATCTGCCGGCGCAGGCTGTCCTCGCT
GCCCTGGAACCCGGCAAACCCGGCCAGCATCTCGATGCGGTACAGGCAGTCGCGCGGAGA
GTTGGCATGGATGGTCGCCATCGAGCCGTCATGGCCGGTGTTCATCGCCTGCAGCATTTC
CAGTACCTCGGCGCCGCGCACCTCGCCGACCACGATACGGTCCGGGCGCATGCGCAGGCT
GTTGCGGACCAGATCGCGGATGCTCACCGCGCCATGGCCTTCGGCGCCACCGATGCGGCT
TTCCAGGCGGACCACGTGGGGGTGGTTGAGTGACAGTTCGGCGGTGTCCTCGACGGTGAT
CACGCGTTCGTTCGGCGGCACGTAGCTGGCCAGTGCGTTCAGCAGTGAAGTCTTGCCGGA
ACTGGTGCCGCCGGACACCAGAATGTTGCAGCGGCCCAGCACCATGGCCTTCAGCAGCGC
CTGCATCGGCGCATCGAAGGTGCCCTTGGCCAGCAGCTCGTCCGGGGTGAACGGATCCTT
GCGGAACTTGCGGATGGAGACCATCGGCCCATCCACTGCCAGCGGCGAGATGATCGCGTT
GAGGCGGCCGCCGTTGGGCAGGCGCGCATCGACCATCGGGTTGGAGTCGTCCAGTCGGCG
GCCCAGCGGCGCGAGGATGCGGCGAAGGATGCGCAGCAGGTGGGTGTCGTCGGTGAAACG
CTGGGTGGCGCGCTTGAGCTGTCCTCCCTGCGAGACATGCACATCCTTGAACCCATTGAT
CAGGATGTCCTCGATCGTCGGGTCATGCAGCAGGTCGTCGAGCGGACCGAAGCCGGTCAG
CTCCTTGACCAGGCCTTCGGCCACCACCTGCATCTCCTCCTCGTTGATCGGGATGCGCCA
TTCCTGGATGAAGCCCACCGTCTGCACCTGCACCCAGCGGGCGATGGTGTCAGGGGCCCA
GGAATCGATGTCGATGCGCTCGTCCTCGATGCTGTTGAGCAGGTGCTCATGGGCGGCCGA
CAGCACCTTCTGGTACTGCTCGGTCTGCGCGAACGGCAGGTGGGCCGGGGCGCTGTCGGG
CAGCACCGGGCGGGTGGCGGCATGTGGGAACGGGGTTACCTTGTCTTCCATTGCGATCCA
CCCAGGGCAAGGGAGAGTCTTTCCCGCAGGCCATGGGCCTGGACCGGGCAGGCAGCCGGA
TCCAGGCGCGACACAAGCGGGGCGAGGGCACGCAGGTAGGGGTCGCGCGGTGCGTCCTGC
AGCAGCAGATGTCCCTGGCTGGCCGCCAGGCGCACGCGCGGGCGTTCGGGCAGCGTGGCC
AGCAGTGGCACTTCGAATCGGCGTGCGATCTGGTCGGGACTCATGCCGCTGCTGTCGTCG
TGGCGGTTGATCACCAGCTGCAGGCGCTTCTCCCGTTCGCGCTGGCCGGCCAGGTGCTTC
AAGGCCTGGTCGAGCGATACCAGCGTGGCGATCGAAGCGTCCGTGACCAGCCAGATCTCG
TCGGCCTGGTCCAGCAATAGCGGCGGTAGCTGCCGCAGTGGGCAGCCACCGGCATCGCAC
AGCACGCTGGCGAATACGTGGCGCAGTCGCTGCAGCAGCGCGGCCGGATCGGATGGCGGC
ACCGCATCGCTGCCGCTGGCGCGGTCCAGCAGCACCAGGCCGGTGTCATGGCGAGCCATC
GCAGTGCGGGCCAGGGTGGCGTCGATGCGGCTGGCGTTGCGCAGCGCGTCTTCGTAATGG
AAGCGGCTGTCCAGGTTGAGGTACAGCGCGAGGTCACCCGAAGGCTGGGCCAGCTCCATC
AGCAGGCCGTCCTGCTGCAGTGCCTCGCCCTGCGCCAGCGCACGGGTCTGCTGTGCCAGC
ACCGAAAGATGCGCGGCCAGCGTACTGGTGCCCACTCCGGCGCGCACGCCCAGCAGTACG
ATCAGGCGCGCCTTGTGCGCGTGCTGCGCGGCGGCAGCCGGTCGTGGCGACAGGGCGCGG
CGCAGCGCGGCCTCGATGCCGACGTTGTCGCTGTCCAGGTCCAGCACATCGCGCAGGCCC
GCCCGCAATGCAATGACGATGCCTTCCACCTGGCCGGTACTGGTGGCACCGACGGCAACC
AATGCAAGATCCGGTTCGGTCTGTTGCAGTTGCTGCGCCAGCACGCTGGAGGCGGCGGCA
TGTTCAGGGCGGAAATCCAGCAGCACAAGGCTCTGCGGCCCGCGTTGCAGGTCCAGAGCG
GAGGTCGGCGTGCTGCTGTCCTGCCAGTGCAGGGTAGTGGTCGGCGGCAGTTTGGCCGCC
AGCCGGGGCAGCAGTTCGCGATCCATTCCGTACAGGACCAGATTCATCGGCGGTCCTTGC
GGATGCAGCGGCTGGGCAGTGGCGTAGGGCATGGGCGTGGTATCGCAGGCATCATGGAAT
CAGCGTGAGAAGCCGGGTACCGGGTCCTGGCTGATGGGACCCAGCAGCCAGGCGCCCCAT
TCGGGCATGTGCGGCTTGGCCTCGCGTTCGCCAGGCAACGGCAGCTCGGTGTTGCGCGCC
AGCGGCTGCACCAGCCGCGGCGTGACGATGATCACCAGCTCCTTGTCCTGGCGCTTGTAG
TCGAAGTTGCGGAAGAACGAGCCGATGATCGGCAGGTCGCCCAACAGCGGGATCTTGCCG
ACGTTGGAGACGACATTGGAGCTGACCAGGCCGCCGATCACGAAGCTCTCGCCATCGCCC
AGTTCGACCGTGGTGTCGGCACGGCGCGTGGTGATCGAGGGAATCTGCACGCCATTGAGG
GCAATGGCGTTGCTGTAGTCCAGATCACTGGCTTCCGGTGCGACCTTCAGCGCGATGCGG
TTGGGGGCCAGCACCGTTGGTGTCACCGTCAGGCCGATGCCGAACGGTTTATAGGTGATG
GTGGTGGTGCCCAGGCCCTGCGGTTCCAGGATCGGCAGTTCGCCACCGGCCAGGAAGCTG
GCGCTCTGGCCGGATAATGCGACCAGGGTAGGTTCGGCCAGCACGCGCGCCATGCCGTTG
CTCTGCAACAGGTCGACATCGGCGTTCCACAGGCCCTTGGTCGAGCCGAACACCAGCCGG
AACGCCGAAGAGATGGGCGACTCGGCCTCGTTGCCGGAGTTGCCTTCCTTCATGCCCGGC
AGGATGCCGGTATTGCCCGGCAACTGGCCGCCCGGGCGGGCGAAGCCGTAGGCGAAGCTG
CCATTGCGGTTCTGGAAGCTGATGCCGATCTGCTTCAACGCGGTCTTGTTGAATTCGACC
ACCTTGACCTCGACCTGCACCACGCCGCCGCTGCTGACCGTCGACGCGTCGGCAAGCAGC
CCGTCCTTGCCCAGCGCCATGGCCGCGGTCTTCTGTTCCTGCATGTGCGAGAGCAGGCTA
TCGGTGCTTCCCTGCAGCAGGCCCTGGTTGTCCTGCTGGGTGAACACCAGCCCGTTGGAG
CCTGCGTCTGCCGCGCCCTGCACGGCACTCTGCACCCGCACCTGCAGGCGTTGCGGCTCG
GCCTGCTTGCGGTGCCACAGCAGGAGGGTCGTCGTACCCGGCGCTTTCCCGACCAGCAGG
GCCTGCCGCTGCCCACGCAGCATCACGATATCGGCGACGCCTGGGTCGGCGATGGCGACC
CGTTCCAGGTCGGCCGGAAGCGTCCACGGGCGCTGCTCACGCGCCTGCAACACGAGATCG
TCTGCGGCCACGCTTGTTGCCGGAGCCAGCAGCACCAGCAGCAGGGCCAGCCAGCACTGG
CGGGGGGAGGGGCGTGGGCGGCGGCGTTCGGTCATGGATGCGCTCGATGCAGGTCAAAGG
GAACCGCGGGGGGCGGAGCTGTCGCCACGGATGATCTCGATGCCCGACGCACGCGGTGCG
CTGCGTCGAGCCGTCGGCGCATGCACCGGCGGCTGCGGGTTGCTGCGGGCTGCGCTGTTG
CCGCGGCCGGCCAGGGCATCACCATCGATGCCGGCGAAGGCGTGGTTCTCCGGCCGCTGC
AGTGCGAGCTGCTGTTCGGCATCGAGGCCACGCACGGGATCGATCACGCCACGCGCCTGT
GGAAACAGTGCAAGGTCGGGTTGCCCCGTATCGGCCGGGTTGCGCAGGGCAAGGAACAGC
TTTCCCTGCTGCGCACCCAGCAGCAGGCGGTTGGCATCGGCCACCGGCACTGCCAGCACC
GCACTGCGTGCCGGCTGGGTGGCCTCGTTGCCCGAGCCATGGTTGTTGCCATTGCCGGTG
ATGTCGGCGGCGCGGGGATCGTTGCGGGTATCGCCTTCGTTGCCGGCGACGGCATCGCCG
GTGACCGGAGCGATGTCCTGTTGACCGTAGCTGAGCACGCGCAGCCGCGACAGCAGCAGG
CGGGTCTGCGCGGCCTCTGCCGGACCGCTGGCGTTGGGCTGGGCATTGCGCAGGTTGAGG
AAGACATCGACGAAATCACCCGGCAGGATGCGGTTTCCGGCGCCGACCAGTTCGTCCACC
GGGATGGCCAGCGCGCGTTCGCCCGGGCGCAGCTGCAGCGAGAATCCCTGTGCAAGGGCG
CCGCTGCTGATGGCGGTGCCCTCGGCGATGTCCTGCACCGGCACCTTGCCGACCACGGCC
GAGATGCTGGTGGCAGCACCGGCTACCGCCGTGGTCCGCTGCGCAAGGCGCACTCCATTG
GCAGAGATCGGTTCGCCGGCCGGCAGTCGGGCCACCGCCTCTACCACGGTGATCGCTTGG
GCTTCGCTCTGCGCGACCGGGGCAACCGTGGCCGGCGCGGCCTGCTTGCGCCCGATCATC
AAGGCGATCACCGCCAGCAGCGCGGCCAGCCCGATCAGGGCGACGGCAGCGATGCGGGTC
AACTTGAGCATGGAACCGTCTCCTGTGCCGATGGTCAGTTGCCGCTGCCGAGGTCGAGCT
GGGCGACCGCGACACTACGGATGGGGGCCTGCATCACCCACTTGTAAAGCGTGGCGGTGC
CCGGCAGGAAGGGATGGCTGGCGTAGTCGTAGCTGACGGTCACCGTCATGCACTGGGCAG
TGGCCAGGCCGGCGCAGGGTGCCTGCGCGGAGACAACGATTGCGTTGCTGCCGCCATTGC
TGCAGTCGACACCCTGTCCAGAGAATTTCAACAGCCACTGCATCGAACTGCGGGCTGCTA
CGCAGGCTGCGGTACGCCGTTCATTGGCGCTGCCATAGCGCAACGAAGCGCGAGCGCCCT
CGGCCGAGGCCGTCGCCAATGTCTGTTGCGCGGCCATGATCATCACGCCGGAGAACGTGA
ACAGCAGCAGTGGCAGCAGGCCCAGCATGAGCATCAGGGCAAATTCGATGCTGGCTACAC
CGCGTTGACGCCGTGGATTGCGGATGTTCATGCCACACCTCCATAGACGCTTGCCAGGAC
CCAACCGATGCCGGTGATGGCCAGGTAGGCTGCGTAGGGAATGCCATGTCGTCCCTGGCG
CGCGGCCTGCATGTCGCGCAGGGCGGGGTGCGATTGCCATTGGTTGCTGGCGCGGTTGAC
CTGCATCTGAAGGCCTGTGGGCAGCATCACGCCCAGGCGGCGGCCGACAATGATCACTGC
CGCGTGCAGGCCGGCCGCGAGACTGGCCACCATCCAGATCGGCAGCAGGGCTTTCCAGCC
CAGCATCAGCCCCAGTACCGCGAAGAACTTGACGTCACCGGCGCCCATCCAGCGGATGGC
ATAGAACGGCAGCAGGGCCACCAGGCCGAGCGCCGCGCCCGCTGCGTGGGCAAGCCACGG
CTGGCGCGGCGTACTGAACTGCCCCGCGATGATCAATGCGATGGCAATGATGGACGCAGA
CAACAGCCAGGCATTGGGCACCCGGCGGGCATACAGATCGCTGATCGCGATCCGCAGGCA
CACGCCGATGGCCAATAGTCCCAGCAACGTCATCGCGCACTCCGTCGTCCGTCATTGGAC
AGCCTGCAGTTGCCACCGGGCACATCCCAGCACCGCTGCAGGGATGTGCGATGCACGCAG
GCTCAGCCGCCGGTCGCAGGTGCTGACCCGGAGGCCTTGGTGGCGAGTTCGGAGAGGTTC
TTGAACAGCGTCTCGAAGAACCCCTTGATCTCCTTGTTGCCGACCGCGATCAGGATGCCG
GCGATGACGGCGGCCAGCAGCCCGTACTCGAGCGCGGTGACGCCATCTTCTTCCTTCAGG
AACTTGCGGATGGATGCGTTCATGGCCTTGTCTCCCTCTACTTGTTGTCTGCAGATGCAG
GACACCTGTTGGGCGGTGGCCCGGCTCCGCCGGGATCGTCCGTGGGCCCCGCACATCCTG
GCGGGGTGGCATGACGGGAATGACCCGCCGTGCTCATTCCTGGTGATCTGCCCCGGGGGA
AATGCCGGCCGCAACGTCGCAACCACGCGGCGATGCGCCGGCGGTCGAACTGTTCTGCGA
TACGGTCGTGGTCATACGCTCCCCCAGGTGTGGTCGTTTTTGAAGCGACCGGATCACCGT
GTCGTCGACTTTGCCTGAATGGCGGTTGGCTGCAAACTGGAACCTATATGCAAATTCGGC
AGAAACGCGGCAGCCCTTAAACTTTCAGGTTGTTTCTGTGACGCGTATCCGTTCGCTGGC
AAAACGATTCATCGACGTGCAGATATTGTGATGGCGCAAATGGTGCATGCGAATATCGTG
CCACTGGCGACGACATTTTCTTCATCTCTGTATCTATTTTCTTCAATGCGGAGTTCGGGT
TTACCTTCGATGATTATCGGGCATACTCGCTCTCACGTTGCTGCTTTCAACCGGGTTGGT
CGCGCGGCACCGGCCGCGGCCATCCCGGCAATGGCGAAGGTTCCTGGAGGAATGGTGTGG
CCCTGTCAGGCAGTGGGGGCCGCAGCGAGTTGCGGATCAACGGGGGGACGACACTGTCAT
GGTCGATGGTGGGGTAGAAGACAGCGACGACAGCGGCCTGCGATCGATCGATCTGGCGAC
GCTGGGCGGCGTACTTCGCGTGTGCGATGTCGAACTGCTGCTGCTCGATGGCAACGGGCC
GCGGGCGGCCTTCGCCTCGCGCGTGCATGAGGAAGCCCTGTTCTGCAGCATCAGTTGCGG
TTTCCACTGCCGTGGCCGCTTCATGCTGCCACCCGACTGGGCGATGCTGGGGTATCTGCA
CGCCACCGATGAAACACTGAGCTGGTGCCACGGGGTGCCGCTTGCACCGGGGATGGCGCT
GACGGTGATGCCCGAAGGCATCAGCGAGTTTACGCTCAGCCCCGGTACGCACATGACCCT
GATGCTGGTGCCGGTCGCACGGGTGCAACGCAAGTTGACCGAACTGAGCCTGCGCAGCAC
ACCGCCCGCGGGTCAGGCACTTTCACTGTTCAATCTGGCGAACGATTCGGCACCACTCGC
CCATCATTATCAGCAGCTGCATCTTCAGCTCGGCCAGGGCGCTGGCCTGCAGCCGCAGGA
AACCGAACGATTGCTGCACGAGCACGTGCAGGCCCTGCTCGGTGCAGGCGCCGCCGATCG
CCCCGGCTGAAGCCGCGCCCGGCGCACGCATTATCTGATCGCGCAGCGGGCGGAGAACTT
CATGCGGCTCAACCTGCGCCGCAATATCTACATGAACGAGATATGCGACGCGGCGGGTGT
CAGCGAACGCGGCCTGCGCTATGCCTTCGAGGACCTGTTCGGAACTTCGCCCAACCGTTA
TCTGTCGATGCTGCGCCTGTGCGCTGCCTGCCGCAGCCTGTCCATGGCCGATTCCAGCCG
CCGTTCGGTGAAGGCGATCGCCCTCAGCTGTGGCCTATGGGACCTCTCCCGCTTTGCCGA
CAACTACCGCAAGGTTTTCGGCGAGCTGCCGCGCGATACGCTGATGCGCGCTCCCGCGCA
GATCGGCCAGCCGGCCTGAATCAAGCGCCGCAAGGGTTTCGGGGTGGTTTCTGCCGGAAT
TGCCCATGCGCTTGCCGATATCGTTGCCGCTTCTGCATAGCCCGCTGCCGATTCCGGCCG
TGGATTTGCCGGAATGCGCGATTGCCGTGCCGGAATGAAGTGCGCAGCCACCGTTGCAAA
CGCTGAAATGTCAGTCACCTGCCTAACGGCAAGTCCACTGACATTCAAGTTGTTCGCCTA
CGGGGGAAGTGCTCATGAATCGCATCTACCGGCGTGTATGGAACCGCCAGCTCAATGCTC
TGGTTGTGGCCTCGGAACTGGCCACCGGCGACAGCGGCGGCAGCGCCGCGCGGGATCCGC
GCGCCTTCCTGCTGATGCCCACCACGCTCGCCCTGGCACTGCTGTGTGTGCTGGCCAGTG
GCCACGCGGGAGCATCCGAATCCAATCAGTCGCTGCGTGATCTGCAGGCTCTTGCAGCCA
AGTACACCCAGCCGATGCCAGTCAAGGTCGATGCCGAGGTAGCCCTCGCGGCTGCCGCAA
GCCAGGCCCAGAGCAGCCCGGCGATCAGCGCGGATGCGCGCGTCGGCCTGCAGTTGAGCA
CCGCGTCGCTGCCGGTGGTGCGTGACGTGCTGCCGGCCTCCGTGCAGGTCAAGCTGGCCG
CGAACACGGCGCCGAAGCAGGTCGCCGTGCCAAGGCTTGCCGCTGATGTCCGAGCGAATG
CCAACATCGGTCTTGGCGGCGCTCAGGTGGCATCAATCGATGCCGGTGCAAAGGCGGCCG
CCGGCATCAGCGGCGCGCCGGCGGGCGCACTGCGGGGTCTGAAGGCTTCTGTGGATGGGG
CGCTGGATTCGAAGCTGAAGGTGGCAGGCCACCAGATCGACGCCCAGGGCCAGGTAAAGG
CGACGGCGGCGATCACGCTGCCCGCCAAGGAGGAATTGCCGGGAGAAACCCACGATCGCG
CGATCACCGCAGCATTCGATGCTGGTGCTGCCGGCAAGGTGCGCGTGCAGGCGCCGAATG
GCCAGGAAGTGGTTGCCGATCGCAATCTGAAACTGGCCGGCCAGGCAACGGTTGCGGCGC
AGAACAGCGCGCTGGGTGTCGGTGGGCTGGTGGGTAGTGCGGTCGGCGCCGCAGGCAATG
CAGTCGGTGGTGCGCTCAACGGCACCGTCGGTACGGTCGGCAGCGCGGTCGGTGGTGCCC
TCAATGGCACGGTCGGCAGCGTGGGCGGCGCCGTAGGCGGCACGCTCAACAACACTGTAG
GCGCCGTGGGTGGCGCACTGAATGGCACCGTGGGCAGCGTCGGTGGTACGGTCGGTGGTG
CCCTGAATGGCACGGTTGGCAGCGTGGGCGGCGCCGTAGGCGGCACACTGAACGGCACCG
TAGGCACCGTCGGTGGTGCGGTCGGCGGCGCCCTCAACGGCACGGTCGGCAGCGTGGGCG
GCGCCGTAGGCGGCACACTCAACAACACTGTAGGCGCCGTAGGCGGCGCACTGAACGGCG
CCGTAGGCACCGTCGGTGGTGCGGTCGGCGGAGCCCTGAATGGCACGGTCGGCAGCGTGG
GCGGCGCCGTAGGCGGCACGCTCAACAACACCGTGGGCGCCGTGGGCGGCGCACTGAACG
GCACCGTAGGCACCGTCGGTGGTGCGGTCGGCGGCGCCCTGAATGGTACGGTCGGCAGCG
TCGGCGGTGCCGTGGGCGGCACGCTCAACAACACCGTGGGCGCCGTAGGCGGCGCACTGA
ACGGCGCCGTAGGCAGCGTCGGTGGTGCGGTCGGCGGCGCCCTCAATGGCACCGTCGGCA
GCGTGGGTGGCGCAGTCGGCGGCACGGTTGGCAGCGTCGGCACTGCGGTCGGCGGCACGC
TCAACAACACCGTCGGTTCCGTCGGCGGTCTGCTCAATGGCGCCACCGGCTCCGGCACTG
GCCTGGGTGGCCTGCTGGGCAACACGCTCGGCAACGTCGGCAGTGCCGTGGGCAACCTGC
TCAACGGCAACCTCAATGGCACCCTCGGCAATCTGGGCAGCGCGGTCGGCGGCCTGGTCG
GCGGCACGCTCGGTGGCCTCGGCCTGACCAAGCCCTCGGCGATCCCGCCCACCAGCCCGA
AGGCGCCGGCTCCGGCCGATCCGAACGCGGGCCTGATCATCGGCACCGGCGGCCTGGTCG
GCAATGTCGGGCAGCTGATCGGCCCGACCACCACCAGCCTGTTCGGTGGCGATGGCTACC
TGAGCAACGGCAACCTCAAGCTCAGCAATGCCAACGTGATGCAGACCTACTCGACGGTCA
ATGTGCTGGGCCTGCCGGTGGTCAACCTGTCGCCGGTCGGCAGCACCCTCAACGGGCTGG
GCGGTGCCGCTACCGGTGGCAGCTCGCACCTGACCCTGATCGGTGGCGTTACCTCCGACA
GCTACATCTACAACATCAACAACGGCAATCCGGGCGGCCTGCTGGGCCTGCTGCTGCCGA
AGGACTCGCCGGCGTGGGCCGCCAAGTGCCTGGACGTCGCCCTGGCTGACATCTCGTGCT
GGGCCGTGAACGCCGCGCAGGACTACCAGGTGCTGATGGGCGATGGCGCCTTCGCCAACG
GTTCGAAGGAAGTGGTGATCGGTGCCAATGCACGGCACGAATTGCCGAAGGTCGATGCCA
ACGTCGCCTTCCCGGGTGATGGGGTCAACGACCCGAGCAACCCGACCGGTGTACCGACCG
CGGACTACGCTGCGCGCATGGGCCATTCGGTGATCGTCGGCGACAGTGCCGTCGGTACCG
CAAACGGGCAGACCCTGCTCGGTGCTGAAGCCACCTCCAACCAGGCCAACTCGGTCGCAC
TGGGCTACCGCTCGGCCGCACTGCGCGGCGCGCAGGCCAGCTACAGTGCTTACGGCCTGA
CTGCTCCGCAGGTTTCGGCGGGCGAAGTGTCGGTGGGCACCGCCGGTGGTGGCGAGCGCC
AGATCACCAACGTGGCTGCCGGTAGCGTCAACACCGATGCGGTCAACGTAGCCCAGTTGA
AGGGCGCGATCAGCCTGATCAACGGCGTGGCCGATGCCGCCGTCACCTACGACCTGGATG
CCGGCGGCAATCCGAACTACCGTCGTGTCACGCTTGGCGCGGGCACCGGCACCACCACCA
TCGGCAACCTGGCCGGCGGTGCGGTCACCACCGGCAGCCTGGAAGCGGTCAATGGCGGCC
AGCTGGCGGCGACCAATGCTGCCATCGCCAGCTTCTTCGGCGGCCGCGCGGCCTTCGATC
CGGCCAGCGGCGCGTTCACTGCACCGCTGTTCGAGATCAGCACCATCTCCACCGGCGGCG
CCATCGCCAAGGGCCTGTATGAGAACGCCACTGATGCTTTCGCCGCGGTCGACGGCTCGC
TGGTCAATCTCAACACGCAGATCACCGATATCCGCAACGGTGGCACCAGGTACCTGCGGG
TGAACTCGACCGGTACCGAGGCGCTGGCCACCGGCGCCGACTCGATCGCGGTCGGTACCA
ACGCCCGCGCCACCGCCGCCAACAGTATCGCGGTGGGTGCCGGCAGCCTGGCCGACCGTG
CCAACAGCGTGTCCATCGGTGCGGCGGGTGCCGAACGCCAGGTCACCAACATGGCCGCCG
GTACCGCCGCGACCGATGCGGTCAACCTGGGCCAGCTGCAGGCGTCGGAGCAGGGCGCCC
TGCGCTATGACCTCAACGGCGACGGCAGCGTCAACTACGCCAGTGCCACGCTCGGCCAGA
CCGGCACCGCCACCACGCTGCGCAACCTCGGCCCGGGCCAGGTCAGTGCCACCAGCAGCG
AGGCCATCAACGGAGCCCAGCTGTTTGCTGCCAACCAGGCCGTGGCCACTCATCTGGGTG
GTGGCGCGGCGGTCAACGCCAGCGGCGTACTGACCGCACCGACGTACTCGATCAACAATG
TCGCCGCCAACGGCACCGTGACCAAGGGCAGCTACAACGACGTCGGTACCGCCTTCGATG
CGGTCAGCAACTCGCTGGCCAACGTCGCCGACCAGACCGGCGAGATCGACAAGCTTGCCG
TGAAGTACGACGTCGACGGCAGCGGCAACGTGCTCAACAGCGTGACGCTGACGGGCACCG
GCACCGGCGCGGTGAAGATCACCAACGTCGCCGCCGGCAGCATCCTGGCCGGCAGCAGCG
ATGCCATCACCGGCGACCAGCTGTTCAACACGAACAGCACCATCGCCAACTACTTCGGTG
GCACGACCGCCTACAACGGCACCACCAACGTGTGGACCGCGCCGAAGTTCAGCATCTCCA
GCATCGCCACCGATGGCACCTTCACCAGCGGCGACTACAACAACGTCACCGCCGCCTTCA
CTGCAGTGGACGGCTCGCTGAAGGTCCTCAACCAGCGCATCACCAACGGTGGCGGTGGCA
GTGCCTACCTGGCGGTGAACTCGACGGCAGCGGCTGCAACGGCTGCCGGTGCGGAAGCGG
TGGCGGTCGGGCCGCAGGCCAGTGCAGCCGGTGCCAACAGCGTGGCGGTCGGCAACGGCG
CCAGCGCCAGCGCCGGCAACAGCGTGGCGCTGGGTGCCGGTTCGGTGGCCAGCGTTGGCG
CCCAGAGCGGCTATACCGGCGCGTACGGGCAGACCGGCGCCAGCAACTCGGCCGGTGAGG
TGTCCATCGGCAGCACTGGCAGCGAGCGCAAGATCACCCATGTCGCCGACGGCTCCGATA
CGTACGACGCAACCAATGTCGGCCAGCTGAAGAATGGCGTGAACTACGCCATCGACGAAT
CTAAGAAGTACACCGACCAGAAGATCCAGAACATCACCAACGTGGCCGGCAGCTTCCGCG
CCAACAACACCAACAACCTGGCCGATCCATCCGCCAGCGGTGCCAACTCGGCCGCAGGTG
GCGCAGGCTCCACTGCCGCCGGTGCCAACTCGACCGCGCTGGGCAATGGTTCGCAGGCGC
AGGCCGACAACTCGGTGGCGCTGGGTGCGGGTTCGGTGGCGAACCGGGCCAACACGGTCT
CGGTGGGTGCCGCCGGTGCCGAACGCCAGGTGGTCAACGTGGCCGACGGTTCGCAGGCCA
CCGATGCGGTCAACGTGCGCCAGCTGCAGGCCTCGCAGCAGGGCACGATCCGCTACGACA
CCACGGTGAACGGTGCGACCAACTACAACAGCGTCACCTTGGGCAGCACCAACAGCGGCC
CGACCACGGTGCGCAACGTCGCCGCCGGCACCGCCGGTACCGACGCGGTCAACGTGGACC
AGCTGAAGTCGGGCATGGCGCAGACCCTGGATTGGTCGAAGGCCTACACCGACGAGCGCA
TGGGCGGCTTCGAGCGTGACCTGCGCAAGACCGACAACCGCGCTTCGGCCGGTATCGCCT
CGGCGATGGCCACCGCAGCCCTGCCGCAGCCCAGCGAAGCGGGCCGCAGCATGGCCTCGG
TCGCCGCCGGCAGCTACAACGGCGAGTCGGGCGTGGCAGTCGGTATCTCCGGTGTCTCCG
AGGGAGGGCGCTGGATCTACAAGTTCAGCGGCTCCACCAACAGCCGTGGCGAGGCCGGTG
TGGCCGTCGGTGCCGGCATCCAGTGGTGATCCCCGCCGCCGGGCCGCATGCGCGGCCCGG
CATCGCGGAAACGTCCAAAGGGGGAATGACATGAAACAGCATCGCATCGCCCGCACCGGC
CAGATGGCCGCAGTGCTGGGCCTGGTCCTGGGAATGGGCCTGTTGGCCGCCTGCCGCAGC
CATGCGCCGGCCGCCGATGGTCCTGCCGAAACCACCGCCGTGCAGTTCCCGGAGGCCTCG
AAGGCCTCGTTGAAGGAAGGCATCTATCCCGACGTCGCCGACCTGCGCCGCTTCGCGCCG
GGCATGAGCAAGCGGCAGCTGTATACCTTGCTGGGCACGCCGCACTTCAACGAAGGCATG
TGGGGCGTGCGCGAGTGGAACTACCTCTTCAACTTCCGCACTGCGCAGGGCGCGGAGTAT
TTCACCTGCCAGTTCCAGGTGCGCTTCGACAGCAAGGGCATCGCCCAGGGTGGCTACTGG
AAGCCTGAATCATGTGCGGCGGTGCTCGACCCGCCGCGGCCGCCGGCGCCGCCTGCACCG
GCGCCGCTGCCGGAGCAGCCGCTGCGATTGTCGGCCGACGCGCTGTTCGGCTTCGACAGT
GCGGTACTCAGCGCTGAAGGCCAGCAGGCGGTGCAGGGCATCCTGGCGCAGGTACGCGAG
GCCGCGCAGGTGCAGTCGATCCGGGTGACCGGGTACACCGACCGTATCGGCAGTGCCAGC
TACAACCAGGCACTGTCGCAGCGACGTGCCGAGGCCGTGCGCAGCGCGCTGGTGCAGGGT
GGAGTGCCTGCGGCCAGCATCAGCGCCGAAGGGCGGGGCGCAGCCGAGCCGATCGTGCAG
TGCGAGCAGCGCAACCGTCGCGAGCTGATCGCCTGCCTGGCGCCGAACCGTCGCGTGCAG
ATCGCCGGAATGGCCCAGCCGCGCTGAGAATCCCGCACCGGGGCCATGCCCCGGTATCCC
GAGTCCCCCCTGACCGTCGGCAGGACGTGGTTACGTCTCCCCCGTTGACCACGCCTGCCG
GCGGCTCAGGTTTTCCCTGGTGCACGCGATGAACGCTCAATTCCTGCCTCTTTCCATGAA
GACGGAAACCACACTGAGTGTGTACGGCCAGCTCGGCAACCATGCGGTGGTGCGCATTCC
CGGGCGGCGCCTGCCGGGGTTGATCCTGCAGGCGGACACCGTGGCCGGCTTCCTTGCCCA
GTTGCAGGAAGCCCAGGCCTGCCTGCGCAGTGGCCGCGCACAGCGTACCGACGCCGAACT
GGACATGCTGATCGACGTGCTGCAGCAGTGGTATGCGCTGATTGAATCGCGCCTGGCCGA
CGCCGGCGAGGCGCTGTAGTGAAAAAAGGGACGGAGGGGATTAAGTCGTTCTTGCCCCGG
CTGTGCCGGAAACGACTTAATCCCCTCCGTCCCCTTTTTGTATCAGGCGAGGGCGCGTAC
CAGCCAGCAGGCTGCGTCCACGCGCACACGGTCGCCCTCGATGAACGGGGTGAATGCCGC
TACCGCCTTGTTCCGGAGCGAGGTGGCCCGGTCTTCGGGCAGGTTGCGCAGCGCCAGGCC
CAATGGGCTCAGCTGACCCACGTAGGTCGGCAGCGCATCGCGGGCGATCGAGCACGGCAG
GTCCACCGCGACCATCTCCACATCCTTCCAACCGGCGGCCTGCAACAGGCGCCGCACGCG
CTGGCCATCGGCAAAGGCGAACTGGCCGGGTGCTCCTGGCGCGCGTGGGGGTAGATCGAG
TTCATCGCCAATGGCGCGTTCGGCCGTTGTCATGAACGGGTTCTCCGCTGCGCTGCGCCA
GGCGATGAAACGCAGGCCGGCACCTGGCCGCGCGGCGCGGTGCAGGTTGGCGAAGGCCGC
TTCGGTATCCTCGAAGAACATCACGCCCAAACGAGATTGGACCCAGTCGAAGTGCGCGGT
GGGCAACGGATGCTGCTGTGCATCGGCGACGATGAAGTCTGCGTCCAGTCCTGCCGCCTC
GGCGCGTTGACGGGCCAGCGCCAGCATCGGCGCGGAGATGTCCAGGCCGGTGCAGTGTGC
CGACGGGCGTGCGGCGGCTGATGCCAGCAGGCTGGCACCGGTACCGCAGCCTACATCCAG
CAGTTGCGTGACGGTGTCGGGCAGTTCGTCGACCAGCAGGTCGGCCAGGGGTTGGAACAG
GCCATCGAGGATGGCCTGCTGCGCAACCCAGATCTGACCGCCGGGGCCGTTCCACAGAGC
GTTCTGATCAACGGGGGGTGTACTGGTCATGGCCTTGCCTTGCGGGGAAGTCGCCCATAG
GTTGGCGCTTGAAGGTCACTTGAGGTCAAGCCCGTGCGTGAACTGGATATCGGCGAGGTG
GTCAAGCGCAGTGGCGTGCCGGCCTCGACCCTGCGCTACTACGAACAGCTTGGGCTGCTG
CAGGCACTGGGCCGTCGCGGCCTGCGCCGGCAGTACGACGAGCAGGTGCTGGAACGGCTG
GCGCTGATCGGTCTTGGCCAGGCGGCTGGGCCGTCGTTGCAGCAGATCGGGGCATCGCTG
CCGCCGCAGCGTGGATGTATCTCGCTGGACCGTGAGGCACTGCTGGCACAGGCCGATGTG
CTGCAGCGGCAGATCACCCAGCTGCAGCGGGTGCGCCGGCACCTGCAGCGCGCGGCGGCC
TGCCCGGAAGCGCAGGATGCGCGACAGTGCGGTTCATTCCGCAAGCTGCTGCGGGCACAG
CAGCGCATGGCGGGTGGGTGAGAGAAGCGCATCCACGCCATGCGAGGATGATTCAATCGC
GGGTACTGACTTCCCAGGTGGCATGCAGCACGCCCGGCACGTGCTCCATCCGCGCCAGCA
CCACGTCCAGCTCATCGGCACTCACGGCGGTACTGACCAGCACCGCGATCACATCGGTGG
GTGCATCGGCATGCTCGACCACCTGCACATCACCGACCGGATACTGCGCTGCTTCCAACG
CATCGACCAGGCGCTCGCGCACCCGCGGCACCGCTTCGGCATCCACGCTCAGGCGCACTT
CGTAGGTGGCTTCCGTGGCGGTCTCATTGATCGGAATGCGGTTGATCGCATTCACCAGCG
GCCTCAGCAGGGTGTTGCCGGCGATGATCAGCACGGTCAGCAGCACGCCTTCGGCCAGCA
TGTCCGCGCCGGTGCAGCTGCCCACCGCCGCCGAGCACCACAGGGTGGCGGCGGTGTTCA
GGCCGCGCACGTTCATGCCTTCCTTCATGATCACGCCGGCACCGAGGAAGCCGACGCCGG
AGACCACGTAGGAGATCACCCGCACCGCCTCGGCGCTGCCGGCGATGCGCATGCCCAGGT
CGACGAAGGCGGCGGCGCCGACGGCGACCAGCACGTTGGTGCGCAGGCCGGCGGTGCGTT
GCCGGTACTGGCGCTCGGCGCCGATCAGCGTGCCCAGCACGAAGGCGGCCAGCAGGCTCA
CCACGGTGTCGGCGAAGGGACCGGCCTGGAAGGTCTCAATGAAGCGCATGGCCGGAGTCT
ACCCGGTCGAAGTGACAGTAGAGCCACGCCATGCGTGGATTTCCAGCGATCCACGCCACG
CGTGGCTAGTCAGCGTGCCAGAAACGACTTAATCCCCTCCGTCCCCTTTTTGCGGGATCA
GTCGGTGTCCTCGACGCGCTCGCCCATCAGTTCGCGCTGGCGCTTGTCCAGTTCCTCGGC
GTAGCGCTTGCGTACGAAGGCTTCGGAAACCACGCCCAGCACCTGGCCGTCGGCGGCGAC
CACGGCCAGTTCGTCGGCCTGGGTCTGGTCGAAGCGCTGCATCACGCTGACCACGTCCGC
GGCTGGCAACAGCGATACGTCCCGGTTCTCGGCCAGCTCGCCAATCGTGGTTTCCGGCTT
CACGCCATCGCTGTAGACGCGCGGAATCTGCACGATGCCGGCGTAGTGGCCTTCGCTGTC
GATCAGGATCACCCGGCTGCCCGAACCCAGCGGGAAGCGCTGGCGGAACGCGGCGGCATC
GAGATCGGCCGGGGCGGTGGCCACGCCCTTGCGCATCAGCCGGCCGGCATTGAGGTTCTG
CACCCAGCCCACGTCGCGGGCGCTCTTGATGGTCTCGCCGCGCAGGTGCATGCGCCAGGT
CGAGAACGAGTAGCCGAACCACTGCCGTACCAGCGTGCTGGACACCAGCACCGCGCTCAT
CACCACGCTGGTCAGCAGGAAGTCGTGGGTGCCTTCCAGCACCAGCATGGCCATGGTCAT
CGGCGCGCCGACCACCGCCGCGGCCAGCGCTGCCATGCCGGCCAGCGCGGCGGACGTGGC
GTCGACCACCGGCACGCCGGTGGCCATGGCCAGCAGGCCGGCGAACAACGCGCCGACCAG
GGTGCCCATGAACAGCGAGGCGAAAAACAGGCCGCCACGGAAGCCGAAGCCCAGCGAGAT
GCCTGAGGCCAGGCACTTCAGGGTCAGCAGGCCGCCGATCCAGATCAGTGGCAGGTGCGT
GGTCAGGTCCAGGTGCAGGGCGCCGTGGCCGGACGACAGCACCTGCGGGCTGGCCAGGGC
CAGCGGAATCAGCAGCAGGCCGCCCACCACCGGGCGACCCCACAGCGGCAACGGGCTGCG
CTTGACCGTGCCCTCGATCGAGGCGATCAGGCGCATGACGGCGATGCCGACCATCGCGCA
GCAGCAGCCGAGCAGGCCGTAGATGGCGTAGTCGGCGGCGCGGACATCAATCGTCGAGGC
GGCGGGCAGCAGGTAGGCCTCGATCCCCGCCTGGTCGGCCACGAACGCGCCGGCCAACGC
GGCCACGGCCACCGGCGCCAGAGCGGCCGGGGTGTAGGCGCCGATGACGATCTCGAAGGC
GTAGAACGCACCGGCCAAGGGCGCACCGAAGGCGGCGGCGATGGCACCGGCGGCACCGGC
GCCGACCAGGATACGCACATCGTTGCGGCGCAGGCGCATCACCCGGCCCAGCTGGGAACC
GCTGCCGGCGCCCATCTGCGTATACGAAGCCTCCAGCCCGACCGAGGCGCCGCAGCCATT
GGACAGCAGGGTCTGGGTCAGCACGATCAGGTTGTCGCGCATCGACATGCGGCCGCCATG
CAGGGCATTGGCTTCCACCGCATCGAGCAGGGGGCGTTTGCGCCGGGTCGCAGCCAGGCT
GACCAGGCCCACCAGCAGGCCACCCAACGGCAGCACCAGCAGCGCAGTCCAGGTCAACGA
GGGCAGGGAGCTAAGGCGCATCCCTTCATCCAGCCCGTACAGGGTGCCCTGCAGCCAGCG
TGCGATGCCGGACTGCAGCAGGGTCAGGTAGCCGGCAAGCAGGCCGACCAGCAGGGCAAG
CGCGATGAACCACAGATCACTGCCGCGCAGCCGCAGGCGCAGGCCCTGGAAGGCCGAATG
CAGGCGCGATGGCGAAACAGGCAGTGACATGGTGGCGGCATGATACGCCGCCACCGTGAT
CGCCACCGTCACTGCATCGGGCGGTTACCGCCTCAGAAGCGGTAGCGGCCCTGCACGTAG
AAGGTGCGCGGCGCGGCCACCATGCGGCCGGCATTGCCATCGACGTTGCGGGTGTACCAG
CGCTTGTCGGCCAGGTTGTTCACGCCCAGTGCGATCTCGCTGTCGCCCAGGCCTGGCACC
TGCCAGGCCACCTGTGCATTCCACAGGCGCACGCCCGGCACGCGGCCCACGCGTGTATCG
GCGCTCTCGGCCCAGGTGTTGGCGGCATCGGCGTACTGGCCGCTCTGGTGGGTGCTGGAG
ACATTGAAGGTCCAGCCGGCCAGCGCGTAGCGGGCGCCGACGCTGTCGGTGTCGCGCGAG
TAGAACGGCACGTCCAGGCCACGGTTGTCGCCCGACTGCTGGATCGCCTTGGTCCAGGTG
TAGTTGGCGTACAGTTCCAGCCCGGCCAGCGCACTGTCCTCGGCGAAGTGGTACTCCAGT
GCGCTCTCCACGCCCTTGTGGTCGGTGGCGCCGATGTTCTGGAAGGTCGGCGGGGTGATG
CCCGGCACCTGCAGGATCTGGTTGTCGAAGCGCATCTTGAACACGGTCACTTCCGCGCGC
AGTGCACCGTCCTGCCAGCGCGCACCGAGTTCGGTGGTTTTGGCGATTTCCGGGTTCAGC
GGATTGCTGGCGGTCTGCGAGTTCAGTTGGATGTTCTGCACCGGCCCGAACGAGGTGGTG
TAGTTGCCGAACACGGTCAGCTGCGGGGTCAGCAGGTAGGCGATGTTGAGCGAGGGCAGG
GCCTTGTCGTTGCGGCTGCTGAAGGTCGCAGTGCCACCGGCCTGGCGGCGGTCCATGTCG
ATCCATTCCATGCGCACGCCCGGGGTGATCCGCCACTGGCCGATCGCAATGCGGTCGTCG
ATGTAGAACGCATGGGCATCGGTGGCGTTGTCAAAGCGGGTGGTGGCGCTGGCCACGCCG
GTGCGGCGGGTAACGGTGTAGCTGCGGTCGTTGCCGCGCTCGCGCAGGAAACGGTAGCCG
GCGGTGATGTCGTGCACGCTGGCGCCCCAGTGCAGGCGCTGGGTGTAGCGCGGCTCGATG
CCGAGCACGCGGTAGTCGCGCGGCTGCACGGTCAACTGGGTATTGGCGGCATTGATCAGC
GAGCTGGCACGGTTGCTTTCGTTGTAATAGGCCAGCACCTCGAACTCGCTGTTGGGCGAC
AGTGTGTTGGTGTAACCCAGGTCGATGCCGGTGCGGTGGCCCTTCCAGAAATCGGTAGGG
CGGGTGTTCTGGAACGGATCGGCCTCGTACTGGGCGCGGGTCAGGCCGCCCGGGGTCAGC
GAACGCACATCGTAGTAGGACAGCTTGGCGCGCAGTTCCTGCTGTTCGTCGATGGCGTAG
GCGAACTTCAGCGCGAGGTCGTTGAAGCGGTCATCGCTGCCCTGGCGCCAGCCACGCCCG
TCCTGGCCGGAGTACAGCAGGGCCGCGCCCAGGCCGTTGTCGCCGGTGCCGCCAAGGAAG
GCGTTGTACTGGGTGCTGTCACCGCCGCCATGGTCGTAGGCGGTGTAGCGCACGCCGGCT
TCACCGTGCAGGCCCGCGCCGGTCGGAATGGCGCGGGTGCTGAAGTTGATGATGCCGCCC
ACGTTCTGTGGGCCGTAGCGCACCGCGCCGCCGCCGCGCACCACGTCGATCGATTCGATG
TTGGACAGGCTGGTCGGCGCGAATGACAGTTGCGGCTGGCCATACGGCGCCACCGCCAGC
GGTACACCGTCCAGCAGTACGGTCGAGCGCGGCGAGTAGCGCCCGGTCAGGCCGCGCACG
CCGATGTTCAGCGAGACCGAGCTTCCGGCCGTGCCGGAGTTGTCGGTGACCTGCACGCCG
GGGATGCGGCGCATGGCATCGCCGATGCTGGCCGCGCCGCTGGCCTCGATGCGGCGGCGG
TCAACCACCGTGCGCGCGCCGGCGAAGCTCTTGACGCTGTCATGCAGGCCGGTGCCCAGC
CAGCTGCCGGAAACCTGGATGCTGTCCAGCGTGGTGGCGCTGTCCTGGGCGAGGGTGCGG
GTGGCCGGGAGCAGGCACAGGGCGAGGGCGGCGGCCAAGGGCAGGCGGGCCGGTTGCAGG
GCGTGGATGGGCATCGGTGCAGGCTGTGGAAGGTCGTAAATGAGAATTATTGCTGATTCC
ATTCGCCAATGGAATGCGCCTCCGAGTCATGCCGATGCCCGGGTGGTAGAGTGGGCGATT
GCTTCCTGACTCGCTGAGATCCGCCATGTCCCAAGCCGCTTTCTACCCCGTCGGAACCCC
TGGCCAGCCGTGGGGAGCGGCGGAGCGGGAGGCGTGGCGTGGCCGCCAGCAGCGCCTGCG
TCGCTATGACGAGGAGGTGCTGCCGCGCGTCGAAGCGCTGGCCCCGCGCTTCGACAAGGT
GGCCTATGGCCAGCTCGACTACGCTGGCGAGACCTACACCCTGTTCGCCCTGCGCAGCCG
CGACTGGAACCCGGCGCTGCCGGCTGCCCTGGTCACCGGTGGCGTGCACGGCTATGAGAC
CAGCGGCGTGATGGGCGCGCTGGAGTTCCTCGAGAAGCACGCCGCCGACTATGCCGGCAA
GGCCAACCTGCTGGTGGCGCCGTGCGTGAATCCGTGGGGCTTCGAGCGCATCAACCGCTG
GAACTTCGATGCGATCGACCCGAACCGCAACTTCCGCGCCGATGGCCCGGCCCGTGAATC
GACCGCCGTCATCGAACTGATCGCGCCGCACAAGGGCCAGTTCGTGCTGCACATCGACCT
GCACGAGACCACCGACAGCGACGAGAGCGAGTTCCGCCCGGCGCTGGCCGCGCGTGACGG
CAAGCCGTTCGAGCCGGGCCTGATTCCCGATGGCTTCTATCTGGTGGATGACAGCGAGAA
CCCGCAGGCGGCGTTCCAGCAGGCGGTGATCGCCGCGGTGGAGAAGGTCACTCACATCGC
GCCGGCCGACGACAAGGGCGAGATCATCGGTTCGCCGGTGGTGGCCCATGGCGTGATCGA
GTACCCGCTGGTGAAGCTGGGCCTGTGCGCCGGGATTACCGGCGCGACCTACACCACCAC
CACCGAGGTCTACCCGGACAGCCCGCGGGCGACCCCGCAGCAGTGCAACGACGCGCAGGT
GGCGGCGGTGTGCTCGGCGCTGGACTACGCGCTCGCCCATCGTTGATCGGTAGTGCCGGC
CGCTGGCCGGCAACCACGGGACACGGGTAGTGGGCGGCCGCCGCCGGGCCGAACACCAAC
ACAGGCGGGGGGCCCCCCCCCCGCGGCCGGGGCGGGGGGGGGGGGGGGGGGGGGGGGGGG
GGGGGGGGGGGGGGGGGGCGCGCGGCGCGGCCCCCCCCCCCCCCCCCCCCTCGCCGGGGG
GCCCCCCCCCCCCCCCCCCCCCACTACCCGGTCGCGTCGCCAATGGATTCCAATGAAACC
AAATTTCCCTTGCGCCACAAGGCCGCAAGGCTGGTGCACTGCGGCATACTAGGGGTCTTG
CCCCACAGGTGTGACATGACGCGCGCGTTCAACTTCAGTGCCGGCCCTGCGACCTTGCCG
GAATCGGTCCTGCGCCAGGCGCAGGCGGAAATGCTGGACTGGCACGGGTCCGGCGCTTCG
ATCGTGGAAATGAGCCATCGCGGCGCGGAATTCATGTCCGTGGCTGCCGAAGCCGAGGCC
GACCTGCGTCGCCTGCTCGACATCCCCGACGACTATGCGGTGCTGTTCCTGTCCGGTGGC
GCCACCACCCAGCAGGCGCTGATCCCGCTCAACTTCGCCAGCCCCGGCCAGCGTGCCGAC
TACGTGGTCAGTGGTCACTGGGGCAAGACCGCGGTCAAGCAGGCCGGGGTCTACGTCGAC
GTCAACATCGCCGCCAGCAGCGAGGCCCACGGCTACCGCGAGCTGCCGGCGCGTGCCGAC
TGGCAGCTGTCGCGCGATGCCGCCTACGTGCACATCACCGCCAACGAGACCATCCACGGC
GTCGAATTCCGTGATGTGCCCGATACCGGCAACGTCCCGCTGATCGCCGACTTCAGCTCG
TCCATCGCCAGCGAACCGCTGGATGTGCGCCGTTATGGCGTGATCTACGCCGGCGCGCAG
AAGAACCTGGGCCCGGTCGGCATCGCGGTGATGATCATCCGCCGCGACCTGCTCGAGCGC
AGTGGCCAGCCGCGCGCGGACATCTTCGATTACCGCTCGCACGTCGCCCGCGATTCGATG
CTCAACACCCCGCCGACCTGGAACTGGTATCTGGCCGGCCTGGTGTTCAAGTGGATGCTG
GCCGAGGGCGGCGTGACCGAATTCGCCAAGCGCAACGCCGCCAAGGCCGCGCTGGTGTAC
GGCGCCATCGACGGCTCCGGCGGCTTCTACCGCAATGAAGTCGCACATGCGGCCCGTTCG
CGCATGAACATTCCGTTCTTCCTGCCCGATGCCGAACTCGACGCCCGCTTCGTCGCCGAA
GCCAAGGCCGCTGGCCTGCTGGCGCTGAAGGGTCACAAGGTGGTCGGCGGCATCCGGGCT
TCGCTGTACAACGCCATGCCGCTGGCCGGGGCCGAGGCGCTGGTCGCCTTCATGGCCGAT
TTCCAGCAGCGTCACGGTTGAGCAATGAACGGCGCGCACCGTCGGGTGCGTGCCCCGCAA
CAGGGAATTCCGATGGCAAGCAGCAAATCCAGCAAGAAGGTGCCGAAGAAGGCCGAACCG
GCCAAGGACAGCGCCTCCACCAAGGCCAAGGGCAAGAGCACGTCCAAGGCTGCGTCGAAC
CCGGCGCCCACCCTGGCGCCGCTGGCGCTGGCCGATGTGCGTTCGAAGATCGACCAGATC
GACCGCGACATCCAGAGCCTGATCGCCGAGCGCGCACGTTTCGCCCACCAGGTCGGCAAG
GCCAAGGGCAAGCTGGCCGCTGCCGTCGACTACTACCGCCCCGAGCGCGAAGCGCAGGTG
CTGCGCATGGTGGTGGACCGCAACGAAGGCCCGCTCAGCGATGAGCTGCTGGTGCACGTC
TACCGCGAGATCATGTCGGCCTGCCTGGCCCAGCAGGAGCCGCTGAAGATCGGCTACCTC
GGCCCGGAAGGCACCTTCAGCCAGCAGGCGGTGCTCAAGCACTTCGGCCGCTCCGCGCTG
GGCCTGCCGATGGCCAGCATCGAGGAAGTGTTCCAGGAAGTGGAAGCGGGCAACGCCGAT
TTCGGCGTGGTGCCGGTGGAGAATTCGGGGCAGGGCACCATCCAGATCACCCTGGACATG
TTCCTGACCTCCAACCTGAAGATCTGTGGCGAAGTGGAACTGCGCGTGCAGCAGTACCTG
ATGTCGCGCAGCGGCCGCATCGAGGACATCGAGCGCATCTACGCACACCCGCAGTCGTTC
ATGCAGACCTCGGCGTGGCTGCGCGCCAACCTGCCGAAGGCCGAGAAGATTCCGGTATCC
AGCAACGCCGAAGGTGCGCGCCGTGCGCGCAACGCCGACGACGCGGCTGCCATCGGCGGC
GAGAGTGCCGGCCACGTGTACGGCCTGAAGAAGGTGGTCACCAAGCCGATCCAGAACGAT
GCCGACAACACCACCCGCTTCCTGGTGGTGGGCCGTAACATCTTCCCGACCTCCGGCCAC
GACCGCACCTCGGTGCTGGTGTTCATCCATGACAAGCCCGGTGCGCTGTTCGACGTGCTC
AGCCCGTTCGCCCGCCACGGCATCAGCATGAACCGCATCGAGTCGCGGCCTTCGCACCAC
GGCAAGTGGGAGTACGGCTTCTTCATCGACCTGGCCGGCCACATCGACGACGCGCCGATG
CAGGCCGCACTGGCCGAACTGGAAGCGCACTCGGCGCAGATCAAGGTGCTGGGCTCCTAT
CCGGTGGCCGTGCCCTGAGTGCTGCTGCGGCGGCCATGGCCGCCGCTCCCTGATGCATCG
CCGGCGCTGCCGGTGTTTACGGAATGATCGAACGATGAGCAACGCGCAACACTGGATTGC
CCGCAAGGGCCAGCCGCTGCAGGGCAGCCTGACCATTCCCGGCGACAAGTCGGTCTCGCA
CCGCTCGGTGATGTTCGCCGCGCTGGCCGATGGCACCTCGCATATCGAAGGCTTCCTGGA
AGGCGAAGACACCCGCGCTACCGCGCGCATCTTCAGTCAGCTGGGCGTGCGCATCGAAAC
CCCCAGCGCGTCGCAGCGCATCGTGCACGGCGTCGGTATCGACGGCCTGAAGGCGCCGGA
TGCGCCGCTGGACTGCGGCAACGCCGGTACCGGCATGCGCCTGCTGGCCGGGTTGCTGGC
GGGCCAGGCGTTCGACTGCACGCTGATCGGCGATGAGTCGCTGTCGGGCCGACCGATGCG
CCGCGTCACCGGCCCGCTGTCGCAGATGGGCGCGAAGATCGACACCCAGGATGACGGCAC
GCCGCCGCTGCACGTGCATGGCGGCCAGACGCTGCACGGCATCGACTTCGCCTCGCCGGT
GGCCAGCGCGCAGATCAAGTCGGCGGTGTTGCTGGCAGGCCTGTACGCACAGGGCGAAAC
CAGCGTTGTCGAGCCGCACCCGACCCGCGACTACACCGAACGCATGCTGTCCGCGTTCGG
CGTGGACATCGAATTCTCGCCGGGCAAGGCGCGCCTGCGCGGCGGCCAACGCCTTCGTGC
CACGGATATCGTGGTGCCGGCCGACTTCTCGTCTGCGGCGTTCTATCTGGTGGCTGCCAG
CATCATTCCGGGCTCCGAGCTGCGCCTGAAGCAGGTTGGCCTGAATCCGCGCCGTACCGG
CCTGCTGCACGCGCTGCGCCTGATGGGTGCCGACATCACCGAAGAGAATCCGGCCGAGCA
GGGCGGTGAACCGGTGGCGGACCTGGTGGTGCGCTATGCCCCGCTGAAGGGTGCACGCAT
TCCGGAAGAACTGGTGCCGGACATGATCGACGAGTTCCCGGCGCTGTTCGTGGCGGCAGC
TGCTGCAGAAGGCCAGACCGTGGTGACCGGCGCCGCCGAGCTGCGGGTGAAGGAATCCGA
TCGTCTCGCAGCGATGGCCACCGGCCTGCGCGCGCTCGGCATGCAGGTGGACGAAACCGA
AGATGGCGCCACCCTGCATGGTGGCGTGCGCCTGGGCAGCGGCACCATCGAAAGCCACGG
CGACCACCGCATCGCCATGGCGTTCGCCATTGCCGGCCAGATCAGTGACGGGGAAGTGCG
CATCAACGATATCGCCAACGTCGCCACGTCCTTCCCGGACTTCGACGGCCTGGCCCGCAG
CGCCGGATTCAACCTGGCCTGATCGTCACTGCATCCGCCGGGTCATGCCCGGCGGATCGC
AATGCCCGGCAGGTGCCAACCTTGGTTGGCATGCTCACATCTTCTGGTAGGTGCCAACCT
TGGTTGGCATGCTTTCCCGCATAAAAGGACGGAGGCCGAAGCCTCCGTCTAAACATCACG
AACCCCTCGTCCGCGATCAACGCTGCTCGGTACGGAAATCCACCGGGACCCGCACTACGC
TTGCTACTGCGCGGCCGTCATGCACCGCCGGCTGGAACTTCCAGTTCTGCACGGTATTGA
GCACCGCACGATCCAGATCGCGACTGCGCTCGCCGCTGCGCGAGACGATCGCAGCGCTGG
CGACATTGCCGCGGGTATCGACATTCAGGCTGGCGATCACGCTGCCCTGCACGCCGCTAC
GCAGCGCGGCGGCGGGGTAGGTGGGCATGCGGTTGCTGGCCAGCGGGCGGGCTTCACGAT
TGCGCACTACCGGCGCGGCCTTCCGCGAAGCAGTAGCCGGGGTTGCCTGGCGCGCGGCAG
GGGCCGCTGCATCCGTCACCGCGGGCTGCTCAGGGGCCGGCAGCATGCGCTCACCGACCG
GCGCCGGTGCCACGTCTTCCTGGTTCGAATGACGCAGCCAGAGCAGGGCGCCGGCAAACA
TCGCCACGATCAGCGCGATCCACATCCAGAGCGACGTGGGCTTGTGCTGCGCGCTTGAAT
CCTCCGGCAGCTGCGGCGAATGAAGGTCTTCGTGGGTGGTGGCGGTCATCGCAAACTCCT
TCCGTCAATGGACGACGTGGGCAGTGTTGCCCGAGCCACGGACGGGAAGTGTCAGCGTTG
CGTCAACGCCACCGGCAGGGTTCAGTTTGCCTGCCGGGAAGTGTTCAGTTATTGCGTCTT
GAAGTCGAACGGCACTTCAATGCTGCCGGGTACGGCCTGGCCGTTGCTCTGCGCCGGAGT
GAAGCGCCAGCGGCGCACAGCGTCGGTGGCGGCACGGTCGAGCTCGCGTGAACCGCTGCG
CTGGATCACCGTGGCATTGTTCGGATAGCCGGTGGCGTCCACGTCCACGCGTACCACCAC
CGTGCCGGTTTCACCGGCGCGCAGGGCGGCGGCGGGATAGGACGGCGGCGGCGACTGGCC
GGCAATCGGCATCGGCTGGCTGTTGCCGGTGGCCGCCGGCGCAGGGCCCGGTGCAGCCGG
AGCCGCTTCAGCCACGGGAGCGGGCGGTGGCGGGGCCGTTTCCACCAGCTTCGGCGCTTC
TTCCTCTACCGGTGCCGGCTTGGCATCGGGCATGTCGCTGGAACCGGCGGCAGCGGCCAG
CGGTTCCGGCAGGGGCTCGATCTGGGCGGTTTCCTGCGGGGTCTGGGCAGCCGGATCGGC
GCGGAAGAACTCCTTGTCGCGACCGGTCAGCCAGACCAGCACGAACAGCAGTACGCCCAC
GCCGAAGGCGATGCCGGCGATCTTCAGGGCGTTGCGCGGGATATGCACAGTGAACGACTT
GGCGGACGACGAGCGGGGTGCAGACATGGACCGGACCAGTACGGAATGGCTCGATTCTGC
CACGGCGGGAATGAACCGGGCGGCAGAAATCCGTATAACAAGCGATAATCCCATCCCTGA
TACCCACCACGACACCTGCCATGCTTGATCCAGCCCTGCTCCGCCACCAGCCCGCCGACC
TCGCCGAACGCCTGCGCACCAGCCGCGGCTTCGAGCTCGACGTGTCTGCCCTGGAGTCCC
TGGAGGCTGATCGCAAGCGCATCCAGGTGCGGACCCAGGAGCTGCAGAGCCTGCGCAACA
GCCGTTCCAAAGCCATCGGCCAGGCCAAGGCCAAGGGCGAGGACGTCTCGGCCATCATGG
CCGAGGTCGCAGCCTTCGCCGACGAGCTGAAGGCCTCGGAAGTGGCGCTGGACGAGCTGC
GCGAGAAGATCGAAGCGATTTCGATGGGCATCCCGAACCTGCCGGCCGATGACGTGCCGG
CCGGTGCCGACGAGAACGACAACGTCGAGCAGTCGCGCTGGGGAACCCCGCGCCAGTTCG
ATTTCAAGGTGCTCGACCACGTCGAACTGGGCGCCCGCAACGGCTGGCTGGACGGCGAGA
CCGCGGCCAAGCTGTCCGGCTCGCGCTTCACCGTGCTGCGCGGCCCGATCGCGCGCCTGC
ACCGTGCGCTGGCCCAGTTCATGGTCGACCTGCACACCGGCGAGCACGGCTATGAGGAAA
CCAACGTGCCGCTGCTGGTCAACGCCGATTCGCTGCGCGGCACCAGCCAGCTGCCGAAGT
TCGAGGACGACCTGTTCAAGACGGCCGTGGGCGATTCCACGCGCTACCTGATCCCGACCT
CGGAAGTGCCGCTGACCAACATCGTGCGCGACGAGATCGTCGACGCCGAACGCCTGCCGT
TGCGCATGACCGCCCACTCGATGTGCTTCCGTGCCGAGGCCGGCAGCGGTGGTCGCGACG
TGCGCGGCATGATCCGCCAGCACCAGTTCGAGAAGGTCGAGCTGGTCTCGATCAGCCGCC
CGGAAGACAGCGATGCCGAACACCAGCGCATGACCCGCTGCGCCGAAGTGGTGCTGGAAA
AGCTGGGCCTGCCGTACCGCAAGGTGCTGCTGTGCACCGGCGACATGGGCTTCTCTGCGG
TGAAGACCTACGACCTGGAAGTCTGGCTGCCGTCGCAGGAGACCTACCGCGAGATCTCCT
CGTGCTCGAACTGTGGTGATTTCCAGGCCCGCCGCATGCAGGCGCGCTGGCGCAACCCGG
CCACCGGCAAGCCGGAACTGGCGCATACCCTGAACGGCTCGGGCGTGGCCGTCGGCCGCG
CGATGATCGCGGTGATGGAGAACTACCAGAACGCCGACGGCAGCATCACCGTGCCGGAAG
CCCTGCGGCCGTACATGGGCGGACTGGAAACCATCGCCTGATTCCCTGATCGGGCGGTGC
TGCGGCTCCGGTGGGTGCCATGCTTGCATGGCACCGAATCCACGCATGGCGTGGATCTAC
TGGAGGATGTTGCAGGCGCTCGGCATGATTTCACCGATGCCCCAGCAGATCCACGCCGTG
CGTGGATGAACCGCCGTGATCACTCCACAGCGCGCAACTTCTCCAACGGCACCCATCCCG
GGTCGCCGGCCTCCGGCACGCACCACGCCCAGCCATTGAGCGTGCGCTGCCCACGCAGCA
GCTGCCCGGGATCCACATCCAGTTCCCGCGCGCAGTAGTCCTCCGTGGCAAACGCGCCAC
CCTGCGCGTCGCGACCGATCACCGGCGCCGGCACGAAACCGGGGTGCTGCCCCTCGGCCT
CGCACAGGAACCAGTCATCCCAGCCCTCCGGGCCTTCATGGCGTTCGCCCACTACCAGCG
CCTGGCCGCGGCGCAGGGTGATCGGGTGCCGAAATTCGCTGCGGTGCGCAGTGGTCACGA
TGTAGTTCATGGCCCCAGCCTAACGTGCTGGTGAGCGCCGCGCATGGCACCGATCCACGC
ATGGCGTGGATCTACTGATGCAAAAAAAACGGCCCCGCAAAGCGGGGCCGCCAGGGTGGG
CCGGGATGGGGGAGGGGATCCACGGCCCGCGTTCAGCGCCTCGACGAGGAGAGAGCGGCG
CCGAACGCTGGAACGCTTATGCAGCGACGGCTTCGACCACTTCGTGCGACGGCAGGGCTG
CCAGTGCACCGGCAATCGCGTCTTCGCGGTGCTGCGGCGAGTAGGCGATGCCCTCGGCGC
GCACGAACTCGACCTCGTTGACGCCCATGAAGGCGAACACCTGGCGCAGGAACGGCTCCT
GGAAGTCGGCCGGCGAGTCGGTGTAGATGCCGCCGCGGCTGCTGGCGATGATCACCCGCT
TGCCACCGGCCAGGCCCACCGGGCCGTTCTCGGTGTACTTGAAGGTGCGGCCGGCCACGG
CCACGCGGTCGATCCAGGCCTTCAGCGTGGAAGGAATGCTGAAGTTGTACATCGGCGCGC
CGATCACCACGATGTCAGCCTCCAGGAACTGCTGCATCACCTGTTCAGCATCGGTCGCCT
CGGCGGCATCGGTCTTGGCCAGCGAGCTGCTGCGCAGATGCGGTACCGGATTGGCGTCAA
GATCGCGATAATCGACCTGCAGGCCATCGATCTGGCCCGTGAAGCGGGCGACCACGGCGG
CCGACAGCTGGCGCGAGACGGAATTGTCGCCAAGCACGCTGGCGTCGAGATGCAGAAGCT
TCATGGCAGTCACCTATGTTCTGGAGGGAAGGGGCGGGGTGGCCCCGCCGACGGAGAGAA
CGATAGGTTGTTGCAAAGGCGGGATAAAGGTGATTGAATGCCACGTATTGTTCTAGATAT
GGAACTCGGGCATGCATGACCTGAATGATCTGTACTACTTCGCGATGGTGGTCGACCACG
GCGGATTCGCCGCCGCCGAGCGCGCCTTGGGTATCCCCAAGTCGCGACTGAGCCGCCGCA
TCAGCCAGCTGGAAACCGACCTGGGCGTGCGCCTGCTGCAGCGCTCCACGCGCCGTTTCG
CGGTCACCGATGTCGGCACCAGCGTGCACCGCCATGCGCAGACGATGCTGGCCGAGGCCC
AGGCCGCGCGCGAAGTGGTGGACCGGCTCAGCGCGGAACCGCGCGGCGTGGTCCGCGCCA
GCGTGCCGGTGTCGCTGGCGCAGATGCAGCTGCCCAAGCTGCTGCCCAAGTTCCTTGAGC
AGTACCCGAAGGTGCGCCTGCAGCTGAACATCAGCAACCGCCGCGTGGACATCATCAATG
AAGGCTACGACGTGGCCCTGCGCGTGCGTTCGCGCTTGGACGATGACGGCAGCCTGGTGA
TGCGCAGCTTCGGCCAGGTGCAGGAATTGCTGGTGGCCAGCCCGAAGTACCTGGACCGCG
CCGGTCGCCCCAAGGACCCGGAAGAGCTGACCCAGCACGTCACCCTCAGCATCAGCGAAG
ACGAAGCCCGCCAACGCTGGGAGCTGCACGGGCCGGAAGGCGAAGTGCGCCGGGTCGACC
TGCAGCCGCGCGTGGCCGGCTTCGACTTCCCGTTGCTGCAGAGCATGGTGAAGGACGGTT
TCGGCATCACCATGCTGCCGGAAACCGTGTGCGCCGACGCCGTGCGCAACGGCGAGCTGG
AAGTGGTGCTGCCGGACTGGTCGCTGCCGCAGGGCGTGTGCCATGCCGTGTTCGCCTCGC
GCCGCGGCCTGCTGCCGGCGGTACGCGTGTTCATCGACTTCCTGGCCGAACATCTGCCGC
CGCAACTGGAGGCCTCGCGTCTGGATTGCGGTGGCGCCTGTGAAAAGGCCAAGGAGCGGA
TCAAGGCCAGTGCGCTGGGCGCGTTGGCGGTGGACGCGGGCTGAGGGCTGCTGCACCGCT
TCCGTGAAGAAAAGCCCCGGCGAGGTTCCGGGGCTTTTTGCTTCAATGCGACGGTGTCAT
CCGCACGCCCAGTCGATCTTCATCTGCTGCAGATCCAACTGTGCGTTGCCGCCACCGAAA
TTGAAGCCGCCAAAACCCTCCTCGAATTCGAGGTAGTAGGGGCCGAACTCAGGGTAGCCC
TGCTGGGGCTGCATCGTTCCACCGAGGTGGGCAATGGAATCCCATCGACTCAGGTTCAGT
TCCTCACCGCGCTCGCTGAATGCTTCGATGTATCCACTGATGGCGCATTCGCTTTCCCAC
TCCCGCGGTGATCTCCCAACGTTGGGATCGTCAGCGCGGATGCCTGTGCTGATCGGCAAT
GCAACGGCCTCGCTGGAGACGCCTCCGATTCCTGCGCCCGGGATGACGGCATTTCCGTTC
CCGGTGTACAGCCATCGCTCGTAGAAATAGCTCGCGTAGTCCTGCCCGATCCAGCTCGGA
GGGGCATCCAGCAGGGCTGAATTCAGCTTGGGCGGCAGGCTCAGCTCGCCATCAAACTCC
TGCTGTGTAAGGCAGATGGCGCAGAATTGCGTTCCAAGGATGTCTTCCATGCTGCGGCTG
TGCGCATGCTTGGCTTGGCGATGCTGCCAGAAGGGCAGCAGGTCGCTACCCTCTGGCGGG
GTTGTGGAAAGGGGAGAGGCGAAGTACTTCGCGATTTCCTCGACGGTGCAGAGCTCCTCC
TGCTGATCGTCGACGAACAGGGAGATAGCAACCAGATCATTTCCCTTGGTTCGGTACTCC
GAGGGCAGGTGCAGCGTAAAGGCGTGCCGCAGCGGGTGCCCGTTGCTGGAACTCAAAGGC
CATTGTTCAGCGGTGATGCCTGGAGGAAGGCCCAGCGTCCAGCCTCCGGCCCATTCGCTG
CCCCGGCCTGCTTTGGGGAGCACGCGCTGGGGGCCAAGCGCTATGTCAAAGGCCTTGGTC
AACGTCGGATCGAATATGGGCGATGCAGGCTCACAGTAGGTGGCGTTCGGGTTCTCTAGA
CGAATGCTCTTTACCGTGTTGTCCCGCGTGTTCACGTTCGCGGCCACCTGCAATCCGTCA
TCCGTGATGAAGCCGTAGGTCGCCCATCCCTCGCATGCGTCCTCTGGCTCTTCCGGCAGT
ACAGCGAGACGAGGAGTGTTGGCGAGAGCGTCGCCGATGGCCATGCCCGTACGCAGGTCC
TCGACCAGCACCGTCTTGGGCATTGAACAGGCGAAAATGACGTATCCAATGACTCGATCG
CTATCCAGTCGAACGAAGACGTCCTTGCTCAGGCAAGTCAGATGACCTTGTTCATCCGGC
TCCTTCCATCGGGCGCCCAGAAGTTGGGCCAAGGCGCCTGAAGGCATGCCCGGGCGTATG
TTCAGGAGGCTGGAGTTGTCCATGCGGGTGGAACTAGAGGGAATTGGTCACTCTAGCCAG
CCGGGGCGTGGGAAGGCTATCGGATTAGTTGCAGATGGACGTGGCGTAGGGGTCTTGGGC
AAATCGCCCGGCCGTGCGAGAATGCGTGCCCGGCCAGCAGGCTGGGCCGATGCGGAGAGA
TGGCCGAGCGGTTTAAGGCACCGGTCTTGAAAACAGTTGTAGGAAGCTTGGCAGAGTGGT
CGATTGCACCGGTCTTGAAAACCGGCAACCCGCAAGGGTTCCAGGGTTCGAATCCCTGAG
CTTCCGCCAATAAAAACAAACACTTAGCGCAGTTCTGTGAGCGCGCAAAGGGTTTGTCAA
AAGCGACAAAAAGCCCCGCCAGTCGGGGCTTTCTTGTAGTTGGGCAAAAGGTGTGGCGTA
AGCACACCATAAGCAGTTCGCGTGACAACTACCTACGAAGCTCAGTCTGCTGCCAGTGTG
TGAATGATCGGGCATGCCCCTTTCATGCCAGACGATTCGCACTCGCGCATCAGGTCAGCA
AGCGCCTTGCGCATCGCAGTCAAGTCCGCGAGCTTGGCATCAATGATTTGGAGCTTGTGA
GCAGCAAGGTCGAGCGTCTCTGCGCATGCGCACGCTTCCTCGAGCCTCAAGAGACCGGCG
ATCTCGTCCAGTGTGAATCCTAGAACCTGCGCGCGGCGGATAAATCGTAGACGCTTGACT
TGCTGCGGCGCATAGCGGCGATGACCGCCCAGAGGCTTGGGTGGCTCATCCAGCAAGCCT
CGCCTCTGGTAGTACCGGATCGTCTCGATGTTCACGCCAGCCGCATTTGCCAGCTTGCCG
ATAGTTAGCTCTGCCGCCATCAAATTCCCCTTGATCCCGTACCTAGGTACAGCATTTAGA
GTAGCACCAGGCAGATAGGTTCAAGGAGACTCTTATGGCACAACTCACCGGCAACGGCTC
ATTGATTGCGGGTGCCTTGGCCGCAATCGGTGCCTCGGTGTGCTGCGTCGGCCCTCTCGT
GCTGTTGACCCTCGGCATCGGCGGTGCATGGGTCAGCAGCCTGACCGCACTTGAGCCATA
TCGACCGATCCTCATCGGACTGACACTGGTGTTCCTCGGGCTTGCGTTCCGCAAGCTCTA
TCTAGTGCCTCAGGCCTGCGCGCCAGACACGCCTTGCGTTGATGCACGAACGCGCAAGCG
CCAGCGACTAGTGTTCTGGATCGTTACTGTGCTGCTCTTCGCCTTGTTGTCGGTGCCGTG
GCTGGCCCCACTGTTCTACTGATAGGAGGTTGTTCCCATGCGCCGATTGTTAATTACCAC
GCTTGCAGCGCTTCCGTTGGCGGTGTTCGCCGGTACGCCGAAGACGGTCACTCTTGATGT
CCAGAACATGACCTGTGGCACATGCCCAATCACGGTCAAGAAGTCGCTCGAAAAGGTCGT
TGGCGTGAGCGCGGTGAAAGTTGATTACGACTCGAAGACCGCCACGGTGACGTATGACCC
TGACAAGGCGCAGCCGCAGGTGCTGACTACAGCGACGACAAACGCCGGTTATCCCTCCAC
AGTGCGGAAGTGATACTACTATGGATGCCGTTGTCCTTGAGTCTGTGCTTACGTGTCCGC
ATTGTGGCTTCGCAAAGAAGGAAACCATGCCAACCGATGCGTGCCAGTTCTACTACGAGT
GCGAGAATTGCAAAATTCTGCTGCGCCCAAAGCCGGGTGACTGCTGCGTATTCTGCTCGT
TCGGATCAGTGCCTTGCCCGCCGATCCAGACTCAGAAACAGTGCTGTGGTTAGTACGCTG
GGCTTATGCGCTCCCGGTTGAACCGAGCTAACCACAAGCCCATCAATCGGTTAGCGGGCA
AGCCCGAATAACTCCGTGTTTGTCGTTCCTTATCCGCTGGCATGCGCGCCGCTGCAGGCC
ACTTGCCGTGCTCGCTAGTACCCTAGCGGCGGCGGTGTGGTGATCGTCGCCCCAGCCGCC
CGCTACGCTCGCGCAGCCGCACAAACGACAACGGGTGCCAGCGGCACCCGTTGAAGGCAG
CGTCGGACAGGTAGGAGCACAACCCGCCTCGCTGCTGCATCCGATTGATTAACGTGCATC
GGCATGCTGTGGCACGGCCCGGCTTCTCTAGTACCGGGCACCGCTGCACCGCTGACGACG
ATAAGGGCGGTGCAGGGTTTTTCAGATGCCGTCGTCGTCTTGTCTGCTCCTGCATCCTTG
CCGGTTCGGTTGCGGGGTGCATAGGCGCAAGCGCTGCACGTCCTCCGACCAAAAGAGCTG
ACCACAGCGCATGCACTTCCGCCAGCCGACATAGCGCACCACGCGCGGCGGCTTGTGGTC
AGCATCAAGCACGGGTTCGCGTCGCGCTCCGTCGTCCTGCGGCCACATGCGCGGCTCTAC
GAAGCCTTGGAAATTCGGCTTCATCGCAGCAACCCCCAGCCAGCAGTCCCGGCGCGTGCG
GTGCCGTCGTCGATCCAGTTCATCACGCAGTGCAGCACCACAGGGCCATCGACCGGGCAC
ATGCGACCGTCAGCAATGGCAGCGCCGAGCATGTCACTGACCCAGCCTCGCATCTCGTCG
GTCGCACCTTGCGAGCGCTCCAAGTGCTTGAGGCGGGCGAGCATGCCCTTGGCGCTGCTG
ATGCTCATGTGGTTACTCCCGTGCCTCGCGCAGCGCCTCGCCCAGCTTGAAAGCGCGGAG
CAGGTTCAGCGCGTCGCTAGTCTCGCGGGCTGCATGCGCCTCGATGCGGCGCTGCTGAAT
CTGTTGCAGGTCGTCGGGCGTTACCGTGTGCTTGACGGGCGCGTTCTCGCGCGGGTCGGT
GTGCAGGTTCTTCATTGCAGGGTTCCTTTCAATGGGCCGATTGCTTGCAACAGGCGCGCG
GCCTGCCAGCGCACGGCAGGGTCGTCGCAGTTGAGGATCGCGGCGTAGCAGGTCTCGACA
ATCAGCTTGAGATCGGCTTGCCCCTGCGGCGTGTCGATCGGGCGCTCGATCTTTGGCCGC
GCCCAGCCATTCAGCGGAATGCTGTCGGTGTCATAGATGCTCATGCTTGTTTCTCCTCCA
GCGCGATAAGGCGCGCTTCCAGTTCATCAACGGCACGGATGCCCGCCACCGACTGGATAC
AGTCGATAAGCAGCTTTCCGGTCTCCGGGTCAATCGCGCCTTCCGCCACCGACGCGAGCA
CCTGATTGGCCTGCTCGTGCAGGGGCGCGTCCGGGGTCAGTTCAAACGTCACCTTTTCAG
CGCGGGCACGGAGCGGAGGCGACAGACGTTGCAGCACCATGTTGGCGGCCTGCATATCAC
CGGCAAGCGCAGCGTCCATGACCACACGGGCCACCGCGCTACCTTCCTTGGCAAGCTCGT
CAGCGATGACGTTCTTCTTGTTCCGCGACCCGACCGGCCTGCCCCGAGGATTTCCGCTCA
CTCCGGGCAAGAACCCGCCACGGTGCGGCGGCTCCTGCGCAGCAGGGGAGTCCTGCCATG
TCTTGAGCCATTCAGGCGTTTGGGATTCGGACACTTGATTACCTCCGCTTGATGTTGTTG
ATTGCAGGGGCCAACAAGGTCACTGGCCAATGTCCTTGAGGACGAAGGCTTGCTCCGCTT
CCGTCTTGGCTTTCCGAAGAGCGGCGGCCTTGTGCGGGGGCGCGCCAACAGCCTTCTCAA
GCTCTTTGAACACCAATCCGGCCCGCTCTTCGATCATCTGCTTGGCACCCTTCATCGCCT
TGAGGCGCTGGGCAACTTCGGGAGCGCTGCGCTCGTTCCAGAAACGAACATAGGTCTGCT
GGAAGTTCGCATCGAGGCCGGACAGATATGGCGGGGCACCCAGAAGCGCCGCGACTGAAG
TGTGGTCACCCTCGTCAATGGCTTGCTGGATGAACTTGTGGCGCTGTTCGCTGGGCAGGT
TCTTGGCGTAGGCGCGAATCTCAGCGCTGACGCTCTGCGCTGCCTTGGATTCAAGTGGCG
TTGCAAGCTGCTGCTCCAGCATCGCAATACCCTTCTCCAAGTTCGAGCGGGTTACGTCGA
AACTTTTGGTGATACGAGCGAGGTGCTTTTGCGCGAAGTCGTCCGTGTGAATGATCTGAT
GCGCTTCATTCCAAGTCGGATTGGTTTTGGCTTTCTCCCGCGCCTCATGGACAGCACGAA
TGCCTTCATAGGCGGTGCTGAACGCGGTCATGGTGGGCGCGAGATACGGCGCGGTCTGCT
CGTCAAAGCCGTCAATGCTTGCGACGTTGTCGGGGTGCAGCGTGGGCGTGATACGGGCAT
CAATTTCGGTAGGCATGTGCAAACTCCTTGATAAAAGGCGCGTAACTGGTACGCATTGCT
TACATGCTGGGAAATATCAGCGAAGGTCCGCAAGGAATATTTATTTAAAACAACGCTCTA
CAGTTCAAGAACAAACTGGGAACAAGTAATTGGGCGTTATTCGTTCGGCATCAAAGGCGC
TGTCGGGTGCATCCAAAAAGTCGTTGCCGAGTCTCGGAGATGCGTCTTAGCGTTGCCCCA
TCTACAACCCGCACAGGAGCAACGACGATGGAAGCCAAGACCTACACGAACCGGAACAAC
GCCCGCCGCGCTGGTGTTGCCGCAGGGGTGCCCGCTGAACTGGTGGAAATCACCGTGCAT
AAGAACGGCGACGAGGTGCGCTTTGGCTGGAAGGCGAAGCAGCCGCCCGCAAGCGCTGCG
CAGGGTGCGGCCAGTACCCCAGCGGCGACCGCTACCGAAAGCGAGCCTGTAGCGCCCGCT
GTCGCCGTGCAGGGGGTGACCACAAGCAAGGCGAAGAAAGCAGCCGCCCCGAAGGTGGAG
CGTGAAGAACGCAACGGCGTCAAGCGCCCGCGTGCGGGTGGCCTGTGCGCTGCGGTCTGG
GCGTGGCTGGACGCGCACCCGGGCGCAACGATCAAGGACGCGAAAGCTGCCGCCACTGAC
CACGGTTGGAACGAGAACAACGTGGCCTGCGAGTTTTACGTCTGGAGGCGATTTAACGGG
CTGTCACGCGCCACCGCTGCAATTGGGTGACCACGGGCAACACACCAAAACGGCGACCGA
CCAGCACAAGGCCGCTTTGGCATGTGGGACGCCGCCGCTTTGGTTTGCTGTGTTGCCCTA
AGGGAATTACACAGCAACACGGCAAAAACCGTGTTTGCATGTGTTCCCTTCCTTGCTGTG
GTAACACACCACCAACACACCAAAAACACAGCAACACACCAAGGCCGTTTAGGCCTGCTG
CGGTAGCTCCATCGGTCGTAGGAACTGCCGTGCGCCGCCTTGGCCGGTTGTGGTTAGTTT
CTCGTCCATCAGCCGGTTGTCAGCCTTCAGCCGCGACACGGCGGCGCGCAGCCTGCTCTG
TGAGCCAACCAGCTTCATATGAATAAGGTCGTTCTGGCTGTACTTCTTGCCGTGTAGGTA
TTCCTCGCGCACGAACTGGAAAATCTTTTCCGCATCTCTGTCAATCACAGCGCCAGCACC
TTCGGTCGCTGCAACAGCGTCAAACCGCTCAAACAAATAGCCGCGCCTCTTGAGATAGAC
GTGGGGCTGTGGTGCGCACCATGTCATCTTTGGCCGCGCAAGCACGAACCCCGAATCGTC
GTCCGTCAGTTCGTCGCCGGTTGCTTCCGTCCATGCTTCGTGGTCAAGCCGCTGAAGCAC
ATGCACCATGCGCGCCCCGTCTGCCAGCGCGCTGCCGCCGCGCCCGCTGTACTGGTCTAG
CGACGCATCCCGCGCGTTCGCCTTGCCGGTGTGATGAACGTAGAGCACCGCGCACCGCAG
TTCGTTCTTGATCCGCCGCGCGGCATCAATCAGACCCTGCTCAGAATCGTTGATACGGCT
TTCACCGACGCCGAACGACACCATTGGGTCAATGATGATTAGCGACGGGTGCAGTTCGGA
GGCATTGACGACGAATCGGTCAAGGAGCTTGCTCGGTGCCACCACATCCTTTTCCACTGT
GGTGAGTTTGAACCCTTTGCCTGATACGTCTGTGATATTCACTTCTTCACGGACTTGCCG
TTCCTCGTCCTGCGACAGACGAAGTTGCTGGCACATGTGCCGCAGGCGGGCAACCAGCGT
TTCACGGCTGTCCTCTGCTGTGAGAATGATGACCGGGCCGGGATTCAGCACTCGGTGACC
GAACAGATCGCGCCCAAGCACGATATGGATGACCTGAAACAGCAGCAGCGTCGTCTTGCC
CGTGCCGCCCGGTGCGACGAATACGCCAACGTCCTCGTGGAACCAGTCTTCCACAATGGC
AGGCTGTGCAACCCGTGCATGCCACCACTCTTCGGTTGATATTGCGGCACCGAGCTTGAA
TAGCTCCGTTTGTGCCCGCTGCGCCCTGCGCTCCACCTCGTCAAGGAAGCTACTGGCAAA
GCCTACGTTATCTTTCCAAAAGAACCCTTGGCTTTCGGGGCTGCTGGGCGGCTGTGCGGC
GGCTGGGGCCACGTTTGCATGTTGGCCGCCGTTACCCCATTGGCCCGCATGCTGGCCGTG
CTGTAGCGGCGGCTGTGCCGCCTGCAAAATATCAGAGCCGCCTGAACCGGCATGTCCTAC
AGTGTGTTCGTCCATTGCAGTTGTTCCTCTTCAAAGCTCGCCTGACCCGCGAGCTTTTTT
CTTGATGAAGTTACGGTGGGCTTGCCAACGAGGGTGCGGGGTGGGCACGTTGCGCGGCTG
CATTGGGTTTTCGTCGCCATGAACGTCAAACAGCTTGTTTGGCGTTCGGCGCGTAGGCGC
TGGTACTGCGGAAGGATTGCTGCTCCAACCACTCGTCAATATCGGAATCCCGATAGCGGA
TGGGAGCCTGCTTTGAATCGCCCAGCTTGATGAACTTCGGGCCTTTGCCCTTGCCCCGCC
AGATTTCGAGGGTGTTGGGCTTGATCTTGAGCCGCTTGGCAGCTTCTTTGTTAGTGCGCA
GGTTCGGGTCGAGCGCGGAAATTGTGGTCATGGCAAGTAGTCCTCAGACTGAGCCTTGCC
AGCGCATGCAATAGGGAGCGTCAGGCAAGGCGAATGCTTGCCGTCATTTATGTTGTCACC
TGCCCGACGGGATGGGGTGTCCGGGTCCTGGGAGGCTGGTTACTCTTGCTCCACCGGCTA
ACGGAGACAGATATTTAGGTGCCCCGTCTCCGGCACCGAGCCGCCCCGCGTTGCACGGGG
CTGGCTAAGTTGGCGCAACTATAACGCAGCTTTACGCTAAGTGTTTGATATTTTTAACTG
TTTAGCTTTCTGAACAGTCGTTTAAGGCCGCTGCCTGCTGCTCAATCCAGTCGGATATGC
GTTGCGTTTCAGGCTTGAGATATTGCAGGTGCGAAGTCTCAAGGTAGTGGCGTGCGGTTA
CACCCTTGGGCACATGGTTCGTCAGCAATTCGACCTTGTGCAAGTCGATGCCGCAATTGG
CGATGCCGATGGTCGTAAAGGTGCGGCGCAGGTCGTGCGGCGTGATCTTCGTACCTGCCG
CCTCGCTAACCTTCTTCATGGTGTCGCGCGGGTCTTTGATGTGTCCAGCCTTGCCCCAGG
ACGAGAACACGAACGGGCTACCTTTGACCCGCTGGCGCGTGGTCAGCAACTGCACCGCCT
GCGTGGATAGCGGCAGCCATACGGGGTTGCTGTTCTTCGGGTCGGGTATGTGAATCCAGC
CTTCCTCAAGGTTGACCCTGTCCCATGTCAGTTCGCTGCACTCGCCAATCCGCAGGCCGG
TGAGTATGAGCAGCATCACGAGGTCGATGCTTGCCAGCGTGTCGCGGTTGTAGGCTTGGT
CGCGGGCATGGGTAAGGAATGACCACACCGCGCCGACCTTGCTATCCGGCACGCGGCTGG
TGCGGGGCTTGAGCGGCACCCACTTCTTATAGAGCACATCGACGGGGTTATCCGTCAGAA
CTGGCGACCCGTCCGGCTCGCGGTATTCACGGATGGCGTAGTTGAACAAGGCGCGAAGCA
CCGCCATTGACTGGTTCGCCTGCGCTGGGGCTGGCCCATCGCCGCGCGTGCCGTTGTTTT
TGATGTCGTTGAACCGCTTCGTGACCATCTCGCGGTTGATGTCCCTGAGCGGCTTCTTGA
GCCATGCCTCAAAGGTTGTGGTCACATGGCGTTCAATCTCGGCCTTGCTGCTGTCCTTCA
AGGGGCGGTCGCGCTTGTAGGCGTCGGCCACGTCGCGGAGGGTCACGCGCTGGGCTGCTT
CCTTCTTGGCGACGGCGCGCGGGTCGATGCCCATGCGCATGCTGCGCAGGTGCTCGCGCG
CAACATCACGGGCTTGATCGACGGTGAAGACCCCATGCGGGCCGATACTGATGCGGGGCG
AACTGCCATTGACGCGCCCCTGCACGATGTAGGTGATCTTGCCGGTAGGAGTGACCCGAA
GGCCGAACCCCTTGAGCGAGTCGTCCCAGTGGAACGCCTCTTTGTCAGCGGGCGCGGTGA
TCTTGTCGATGTAGTTCTTCGTCAGCTTAGGCATATAGCGCCTCGCTGACTGGTGCGGTT
GTGGTTACTATCGTCACGTTGGCTTCCTTCGTACTTAAGGGAGTTGACCACGCGGTCGGG
ACTGTTGGCGCAGTCGCCGGCCGCATCTTTTCAGGCGCTCATAAGCAGTTCGTAAGCGCC
ACAGGTAAAGTTACGACAAGTTCCACAAAACAAAAAGCGAACGCAACTCATTGACCTGTA
AAGGTGCGTATGGCTTACTAAAGAGGCGCACAGTTGCGCAGAGTCTGGGTGCGGGAAACT
TGAAAACCGGCGAAGGGTTAAACCTTCCGTGGGTTCGAATCCCACTCTCTCCGCCATAAC
GCGAACGCCCCGGAAGGGGCGTTTTGCATTTCGGACAAGGTCCACTTGAACGCCCGCACA
GCGGGTTGCAAGAGATTCCACGGGCCCATTCCTAACGCCCACCCTTCGGCTTGTTATGGC
ACAACGGGTAACTGGAGCACGACCGGAACGCCCCATGCGGCCCATTGCGGTCCACGAACA
CGCCGACCTTGCACACCGGGCAGCGTTCTTCGTGGATGGCCGCGCCTGAAATCGCGGTCA
CTTCCACCGCGCCGTCCTTCACCAGCTCGTCCAGGAACGGCGAACGCTTCCCCTGTAGGG
TGAACATGGCCACCGAGCGTCGCGCACGCGTCAGCGCGACATAGAACAACCGCCGCTCTT
CGCTCAGCGGGTAGGTATCACCCTCCGGCATTGCCAGGGAAAGCACCGGGTCATCCGAGC
GCAGGCTCGGGAAGCTGCGGTTGATCATGCCCGGCAGAATCACGTAGTCCGCCTCGCATC
CCTTCGACCGATGGACCGTGAGGAACTCCACGTCCATCGTGCTGCCGAAGGCAGTCTTCC
AATCCGGTGGTACCGCGCTGCGATCGGCGCGATACCGCCCCAGGATGAATACAGTCACGC
GCCCACTGCGGCCCTGCGGCATCGCGCCTGACAACAGCTGCTGATGCAGCCTGGCGAGGT
ACTGGCGAACGCCATCCTGCAGCTCCTCGCGACGATTCATCTGGAACGCTTGCAGCACTG
GCCCCATTGCCGGTGCGGCAGAACGAACCGCCTTGGCAATCTGCGCTGGATTCCGGCTGA
CGAAACGGCTGGACGCATGGCAGAGCGCCTGGGGGCAGCGGAATGTCTGCTCCAGTTTCA
GCACTTGGCCATGACCCATCCACTCGCGGAATCCGGTCATCACCGAAACGTCGGCACCGG
CGAAGCGATTGATCGATTGCCAGTCATCGCCCACCGCAAACAGATAGCGGCCGGGGCGGC
TGACCAAGGCACGGCAGAGCCGGGCGCGGGCGCGCGAGGCATCCTGGAATTCGTCGGCCA
TCACCAGTTCGTAGGGCGATTCATAGCGGCCCTGTTCCAGCAGTCCGGCCGCCATGTTGA
GCATGTCTTCGAAATCGATGCCGTGCTCGTCAGCCAGTGCGTTGTCCCAGGCCTGGAAAA
CAGGGCTGGCGATTTCCAGGAAGCGCCGATGCCGTTCCTTGAACTGGTCTTCGGGCATCT
GTCGCAGGCGCTCCGCCATATCGTCCAGCGTCAGGCAGTTGCTCTTGGCATGGGCAATGA
AGGTGCGCATCAGCCCGATCAGGTCCGCGTCCGGCATGGGCTTTGCGCCTTGCTCGGGCA
GCTCGCGGTCGGGGTTGGGGTCGAGTTCGACACCGGACTCGCCAAGCCTCTCCGCAAGAT
CCTGCAGGGCATGTCCACTGCGCAGACCAAACGAAGTGGTTTCGACAAGGGCGGTGCCGC
GTGCCGCATGCTGCTGGCGCTTCCAGTGCATGCCATCGGCGTAATGGGCGAAGTGCGGCG
GCGGTTGGCCATCGGCATCCAGCGTAAAGTGCTCGTGATACATCCGGGCGTCCGGGTAGT
AGAAGTCCGGGCGATAATGGCGATGGGTGTCCGTCGCAGTATCGAACTCGTAGCGTCGCT
CGTAGTCGTACGTCACGCCGTTGTAGAACAGCCAGTCGGCGATCACGCATTCTTCCAGGC
TCTTCACCCGCTCACCCTGCAGGGTGCGGATGTAGGGCGTGCCATCGCGGTCGTAGCCAT
CGGCCTCCATTTCCGCGCCGAATGCCGGCAGGTCGCGCCCGAACACCAGGCGGAACATGT
CCCACTGGGTGCGGAAGTGGATCGAGCGATCCTTCAGGTCGTCCACCAGTTCGGCCAGCT
TGTTGAAGCCCAGCGTGGCGTCAATGGCCCATTCGGGGATGTCGGGCTTGCGGCCGGTGG
CCTTGGCGATGATGGCCAGGCCCAGGGCGTGGAAGGTCCGGGCCTCAACCACGGTGTTGC
CCATGCCGAGTCGATCGAAGGTTCGCTGCGCACGCTCCTCCAGTTCCTTGGCAGCATCCT
TGTTGAAGGCGAGCATCACGATGCGTTCGGGCTCGACAAAGCCGCGGTCAATGGCATAAG
CGGCCTTGGCGACCATCGTGGAGGTCTTGCCGGAGCCGGCCGCGGCCACGACCTGCACCC
GATTGTCGAAGCAGATGACGGCGCGGGCCTGTTCCTCTGTCAGCGGCTTGCTCTCGACCT
GGCCCAGGAAGCCCTTGGCCAACACCAGCTCGCGCAGGGTCATGGCCTCATTGGCTTCGG
CCCAGGCAGCGGGCCAATCCAGGTTCCAGTCGCGCAGGGCGTCCAGCGCTGCGCGATGGC
TGTCCGCATGCAGATCTTCATGCACGTCTTCATCGCGGAACAGCTGCTCCAGCTCAGGCG
GCTGCAGGGGCAGGTCTGAGCGCTTAGCCAGCAGCGCCTGCTGCTGCTCATGGGTGATCC
AGCGGCGGCCGGCACTGCCACGATCAATGAGGGCATCCGCGTCGCTCAACCAGGACTGGA
TCTGCTCCAGAATCGTGTCGAACAGGGCCTTGCGTCCGCGCGTGGTTCGCGCAAAGAGCA
GGTGCTGCAGGGCCCCCGCAAGCCGGGACGCTGGTCCGTTGGGGAGCCCGTCCACGCACA
GCCCGGCAGCATCGCCGGTCTGCAGTTCGACCCGTGACCAGCAGACCCCTCGATGGACCT
GCACCTGCTGATCATCATCCACGCGCAGCCGGTACTGCTGGCCGGAGACACTGAGTTCAA
CGTACTCGCCATCAAGCCGCAGCGACCAATGGGGCGAACGGGTCACGCGTCGGCCCCAGC
CCGAAGGGCGCCATTCCATAGACATCCAGATACTGCCCCGCAAGCCTCAGTGGGGCGTAC
AGCGCCCCCAGGCCCACATGATAAGGGCCCTTGAAGATGCGTGCGTCCTCGCTCGCGGGC
AAGGCATCACTCGTAGGCGCGATCCTGCTTCGTCGGCGGTACTTCCACCACATCACCGCG
TCGGATCAGCTCGTCCAGATCCACCGCCGAAGCGGCCAGGGCATCCTGCGCATCGAAATC
CCACTTGTCCTTGTACTCGCGTGCCAGCAGGTCGCAGACCGCTTTGGCACGCGGATAGGC
ATCGTCCTTGCCCTCGTTCTGCTTCAGCGCATCGCGATGGATCTGGCACAGCATGAGCTG
GTGCGCATCCTCGGCGCGCTCGCGCTCCCAGGTGATGTCGGGCAGGCCCGAAAGCGCAGC
GGCAAGTGCGAACGCGGTCATTGGCATGTCGGGTGTCCAGGCAGCGATGGGAACCCGAGC
GTATGCGAGCGGCAGTGGCTTGGGGACACCACCGCCCGCGTCGTTTCACTGCATGTTCAC
CATTCGCCGCAGCATGGAAGCTGCATCAGATGCAGTTGATCCAGACTATCTCCTCACGCA
TTCACATTCACCACAATCCGCCCACGCACCTTGCCCGGGATGATCTGGTCGTAGACGTCC
AGCACCTCGGCAAGCCCGATCAACTGCACGGTACTTTCGAGCTTCTGCGGATCCAGGTCG
GTGGCAAGCCGGTCCCACGCGCGCTGTCGGATGTCCTGCGGCGCATTCACCGAATCCACA
CCGGCAAGCGTCACGTTGCGGAGAATGAAGGGCAGCACCGAGCCATGCAGCTCATCACTC
TGCGCCAGCCCGCAGGCGGCCACGGCGCCTCGGTATTTCGTCTCGGCAATGGCGTTGACG
AGGGTAGGGCCACCGGCCACATCCACCACCCCGGCCCAGCGTTCGGCGCTCACCGGCCGC
TCGCGCGGTTCTGAAAGCCGCGCGCGGTCGATGATCTCGGCGGCACCCAGGCTGTGCAGA
TACTCGGCGTGTTCAGGTCGCCCAGTGGCAGCCACCACGCGATAGCCCAGCTTTGAGAGG
ATCGCCACCGCGATCGAACCGACGCCACCGTTGGCGCCGGTCACCAGCACATCGCCCTTT
TCGGGCGTCAGCCCCGCATGTTCGAGGGCCAGTACGCACAGCATGGCGGTATAGCCTGCG
GTACCGATGGCCATGGCGTCGCGGGTGCTGAAGTTGCCCGGAATCCGGTTGAGCCATTCG
CCCCGCACGCGCGCGCGCTGGGCCAGCCCGCCGTGATGTCCCATGCTCAGGTCCCAGCCA
TTGAGCACAACGCGGTCGCCTGGCTGGAAGTCGGCTCTACTGGATTCCAGCACCACACCT
GCCAGATCGATGCCGGGAATGAGCGGGAACGTCCGGATGACCGGACTCTTGCCGGTCAGG
GCGAGCGCATCCTTGTAGTTCAGCGTGGAGTACTCGACGTCCACCAGAACGTCGCCGTCC
ATCAGATCGGCTTCATCAAAATCGACCAGCTCGGTCGAAACCTGGTTGTTCGTCTTGCGG
GTGAGCAGTGCTTTGAACGTCATGCTGGGCCTCACATTCAAGGAATGGGGTCATGCTAGG
CTCGCACCGTTATCGCAACAAGAACGATGATTTTCCGTAGGTACTATGGTTTTCCGGAGT
ATGCATGCGTAGCAGGCGTTGGGACGGCAAGAGCGGTTGCGCGGTGGAAGTCACGCTGTC
GGTGATGGGCGGCGTGTGGAAGCCGATCATTCTGTTTCACCTGATGACAGGCAAGCGACG
CTTCATGGAGCTGACGCGGCGTGTGCCCAACGCCACCCAGTCCATGCTGACCAGCCAGCT
GCGGGAACTGGAGGCTGACGGCGTGGTGATCCGCCACGTGTACCCGGAAGTGCCGCCGAA
GGTGGAGTACGAGCTTTCCGAATTCGGCCGCACGCTGGTGCCGGTGCTGCTTGCCATGCG
CGAGTGGGGTGAAACCTATCGCGGCCATAAAGGCACGGACAGCAACGGCTGAGACCTGGA
GTGGAGTGCCGAAGCAGTATCCGCAGTACTGCCGGCAGCGTATGTGGAGCGCCGCCTGGT
TCCATGAAGGGCTGCGATGCGGTTCCTGTTCCGTGGACGCCCGGTTGCCTATAGTGACGC
TGGAACCCTGCAATGGAATGCCCATGCACGTGATGTCCCCCAGCCGGTGTCTGACGCTTG
CACTTGCCGTTGCAGTGAGTGCCGGCGCCTGTGCGCGGCCACCGTCCAACGAACACGAAA
GGAATCCCGCCATGTCCGGCGCAACCCAGACCGGCCGCACGATCAACGGCCACACCTATA
CCGATGCGCCCGTGGACGTGAAGCTCGGGCCGAATACCTTCCGCATTCCAGCCAACTACC
GGGACAGCCAGATCGCACCGTGGCCGGGCGAGGGCGTGACGCTGGTCATCGAGTGGCCGG
ACATGAAGCCGACACCGCCGGGTGCGCGGGCGAATCCGCGTACGAATGATTTCCGGAAGG
AGATTCCCATTCGGATCAACTACGTCGATCGCGTTCCCGTCGAAACACTGCTTTCAAGGC
TGTCGTCAAATGAAGCCATCACGGAGGAGGGCTCTGTGGAAAGGGAGGATCCCAGGGACC
GTCTCGATCAACGCGTTGCAAAGCCGCAGACCTTGGGCCTGACGCCCTATGCAATCGATG
AAGCGAAGATGGTGGTGTACGCGAAGAAGTATGAGGCGCGGTACGGGAAGCCGCCTGTGC
GCAATCCCGCCTACGAGAGAGACTGGTACATCGCACGCCAGGGCGATGGTCGGATCAGCT
CGTTCATCAAATGTGACGGCGAGGAATTCCGACGCGACGGCGTGCGGCTGGAGGGGCGCG
AGGTGATCAGTGAGCCCGGGGAAGTGGCAGCGGGCTGCGTTCATTACTTCGTGGACATCG
ACAACAAGCTGTCCGTCAGCCTGGACTACAAGAGAGCGTTTCTGAAGGACTGGAAGCGCA
TGGAAGAGGCCGTCAGGGACGTCATCGCGCGCACCCGGTCCAAGTGATCGGTGATTCAAG
GAAGAGAAGGGGTAGGGTATGAGTGGATTGACCGAGCGAGATCTGAGCGTCCTTGGCAGC
TACGCCAGAGACGGTAACCGCGAGCTTTACTGGAACTACCTGTCGCAACTGCCGGGAGCC
GATGGATACGGGACACTGGCACTGGGTGTTGTACGCAATGACAGCCTGCCGGGACGCGTC
GCGAACGTGTATGCACAAAGCTACGCGAAGACTCAGCAGGACGAGGGATCCCGGTTTCCA
AATGCACAGTTGACGGAGCGGCAATGGGAGTCCTTTGGGCAGACCCTGCTCGAAAGAGAT
CTTGAGTTGCGGCAGCAGTGGATGAACGAGCGCCGCCCAGACCTGGCACTGAATCTTCCC
GGCAAGGATGTAATGCTGGCTCACGATCGGGCATTTGAACGGCATGAACTCGATCCCAAC
TGCTGGACGCCGCGCGTGTTGCTGCAGGCGGCTGAGCAGAAGAGCGGCCCCGCGAAGCTG
GAACAGATCTGGACCAACATGCTCAACAATGACTACGCCGGAGGCCCGCGTGTAGGCAAC
ACCAGCGTCGATGCCATCAGCCAGATGGGATGGACGAAAGGCGGCCAGTACCTCACCCGG
TTGAGCGTGCTGGAAGCCACCCAGGCCCTGGAAGGGCGCTCGGCGGTCGATCCGAACGTC
ATCGGTGGCAACAGCTACTACGCGATGTACTTCGAGGCGGACAGGAAATGGGCCAGCATC
AGTGCGGGCGGCGGTCACATGTCGCTGCGCGAGATCACCGATCCCTCACGTATCGCCGAA
CTCAACGACGCGCGCGAGGTTCGTCTGGAGCGCCTGGAGAAGCGAACCCAGTTCCACCCG
GACGACCCGTATCGGACCATTACCCGCAGCCCGCTTACCGCAGCCGTGGACGACGTGCCG
GATCCCTCACAGGCGCCGACCCGTCTGGCCGACATTGGTCCTGGCCACCGTGAGTACACA
TTGCTGCAGCAGGTGCGCGAAGGCGTGGCCGCGATCGATGCCAGCGCGGGGCGTACCCAC
GATGAGAACAGCGAGCGTCTTGTGGCGAGCGTGATGGCCTTGGCCCGCCGCAACCAGCTT
GAACGCGCCGATCACGTGCTGCTGAGCGCCCAGACGGGCGACGCTCCCGCAGGGCGGAAC
GTGTTCGTGGTGCAGGGCGAGATGACCGACCCCGCCCACCTGCGCGTTTCAATGCCCACG
GATATAGCAGTACAGACGCCGGTTACGCAGTCGTTGCAGCAGATGAAAGCGGTCGACCTG
GAGCGCCAGCAGACTGCCGGGCAACGCCAGCAGGAAATTGATGTGCAGGCGCGCGAGAAC
CATGCGATGCGGATGGGATGAAATCACACCGCCAGTCGCGTATGGAACCTTTTCAGTAGT
AAGGCGCAGCGCCTGCCAGCCAATGCCAGCCCCCGAAATGGGGGCCGGCACGCATCACGG
CAGTGCGTGGCTTACGGGATGGTGCAGCCGCTGTTCCGCAGGCAACGAGCAAACGCCGGG
TAACAGACCTTCTCGCCATTACCCGCCGCCAGGCACGCGTCATACGCGGTGTAGCAAGGG
GTACAGCGGGACTGCGCGGAGGCACTGCCGATTCCCAGGGTCAGTGCAGCAGCCGCGATA
GCAACAGACAGCTTGAATCCAATCTTCATGCTTCACTCCGTTGATAGCCCTCCTTGGGCA
ACGGCAACGCTACAGGCGGAGGAGATCGTGCACAAGTGACTGGAAGTGCCGACGGTTTCG
GACACGCGTGGGCCAGTGCCAGGCAACGATCTGCTTGCCGGCATTGGATCAGCGCTAAAA
GTGCTTCCGGTCAGAAGCTGTAGGCCGCCTGCACATACACCCGCCGTGGCTCGCCGGGGA
AATGCCCGTTGCGTTCAATGAAGCCACTGGCCGCGTACACCTTGTCGAACAGGTTCTTGA
CGTTGGCCTGGAACTGCCACTGCCTCCACGTGGTCTTCCAGCTCATGTCGAACACGGTGT
AGGCCTTGACTGTCTGCCCATCCAGGCTGACGCGCTCGCCGACGTGATCGGCGCCAAAAC
CGATGGCGGAGTTGATCGCCGGCAGGTCATAGCGCGTCCACAACCCCAGCTTGTTGCGCG
GCGCATTGGCGAATCGGTCGCCTGAGGCGTTGGTGATGCCATTCGGTCCGGCGTCCTTCA
CCCGCGCATCGTTGTAGGCGTACGTCAGATTCAGCACCCAGCGCTCGCTGAGGTCGGCCA
GCAGGTCAAGCTCCATGCCGGTGCTGCGTACCAGGCCCAGCGCGGCCAACTGGTTCACGC
CACCGATCACCTCGCCGGTGGCCTGCACGATGTTGCTGCGGTCGATCCGGTAGACCGCCA
TGTTCAAGGCCACACGGTCGGCCAGCAGCGACTTCATGCCTACTTCCCACTGCTTGCTGC
GCTCGGCATCGAACGGTCCGCCAGCGGCCGGGTTCTGGTTGGCGGCACTCTGCGGCACGA
AACCACTGGCGACGTTGGCGTAGACGTTCAGGCCCTCGCGCACGGTGAACGTGCTGCCCA
GCCGCCAGCTGAGATCGTTGCCATCCACACTGTTGCCAGTGATGCGATCCTCATCCTTGA
AGCCATCCCAGCGCAGCCCGGCCAGCACATGCCAGCGTGGGCCCAGTGCCAGTTCGTCCT
GCAGATAGCCGCCATGGCGCTTGCTGCGGGTGGACGTGCTGCGCCAGGGCAGGGCCGCCA
GGTTGTAGTCGTGCCAGGTACTGGCGCCGTACATGGGATTGAACAGGTCGATGCCGCGCA
CCGGCCCGGCGCCACGCGCAAGGTCAGCGCTGTTCGCGGTCTGTGCGGTGAAATCCGCAT
CCAGCTGGTACACATCGGCGCCGAACAGCACCTTGTGCTCAACCGTGCCGGTGGCCACCC
GCCAGACGGCATTGCCGTTGGCAGTGAATGCTTCGTTGTCGCGGATCTGGTTGCGCAGCT
GGCGGGTCATCCACTCGGCCACGCCATCGCGGTCACGATCGATCAGGCCCATCGGCTCGT
GGTACATCTGGTGTTCGTTGTTGCTGAACCAGCGGGCGGCGAAGTCCAGGTCCAGAGTGT
CGCTCGGCGCGAAACGATACTGCGCCAGCGCCACCTTGGCGCGCATGTCGAGGAAGTCGC
TGGCCTCGTTGTGGTTCCAGCGGCGGTCGGTCAGGAACGTGCCTGCATCGTTGACCGGCA
CGCCGCGCAGGCGGTTGCCGCCAAGGTTCTGGGTAATGTCGGTGAACTGCAGCACCAGTT
CGCCGGTCTGGCCGACGTCGAAGGCCAGCGAGGCATCGCCGATCACGCTCTCGCTGTCGG
TATTCCAGCGCACGCCCTGTTCACTGTCGGCATAGAGCCCGGCGCGATAGCGCACGCTGC
CGGCGGCATTCAATGGCCCGGTACCCTCGATCGATCCGGCACGGAAGTCCTTGTCGCCCA
GCTGGACCTCGATGCGGCGTTCGGCGCTGGCTTTCGGCTTGCGGTTCACGTAGTTGATGA
CACCGCCCGCATCACCCCCGCCATACAGTGCACCTGCCGGCCCCTTCAGCACTTCCACGC
GCTCGATGTTGAACAGCTGCGGCACCGAAAATCCTGCATACGGGTCACCGCGCAGACCGT
CATACAGCACGTTCTCCTGGCGGAAGCCGCGCAGGGTCACCCCGGCATAGCTGAAATAGC
TGATGCCGCTGATGCTGCGATAGAGATCGGTCACCTGGCGCGCGGCCTGGTCGTCGATCA
GTTCACGCGGGATGACCTGGATCGACTGTGGGACCAGTTCCAGCGGCGTATCCGTGCGGG
TACCGACCGCGGCATCGTCTACCCGATACAGTGTCTGTGCGCGTCCGCGGACTTCGACCT
TGTCCAGATCCCTGGGTGCGGCAGCGGAGGGCTCAGCTGCATGCGCAAGGGTCGCCACGT
GCAGGGTCAGTGTCAGGCACAGGGTGCGTTGCAGGGGCATGGGCAGGGGCATTGGGGAGG
GGCATTGGGGAGGGGCACGTGTCTGCAAATGAGAAAGATTAGCATTTGCGATACTTCGGC
GCCTATTCCCCGGATGCGCTATGGACGCGCGCCGGGGTCCGTATACGGGGTGCCCGCCAA
GGCCACCAGTACCCCGGTGGCACCGCGCACGATCAGCTGCCGCATGGCCTCACGCGGGTC
CTCGCCCTCCAGCTGGCTTGCCAGTCCTTTCTCATAGGCCGCCACCATCGACGCCAGCAG
CATGGCCGCGCCCAGTCGCGCTTCGGCGTCATGTTCGGGCCGGCCGACAGCGTGGGCCAT
CAATCGCGCCAGATCGTCAGTCAACTGCGCCTGCAGCCGTCGCGCGTGCGCGACCAGTAC
CGGGCTCTCCGCCACGGTGCCCCAGAAGGCGACAGCGCCGGCATTGATGCGCAGCAGCGG
ATGGCCAGCCTCCAGCAGCTCACGAACGAGCGACTGGAAGGCCGCGAGCGGGGTCAGGCC
GCTGCGCGCCATCATGCCCTCGCGCAGCAGCGTGCGCGCCTCCTCATCCCGGTCGAACAC
CAGGTCTTCCTTGCTGGCGAAGTAGTTGAAGACCGTCTTGCGTGAGACGCCCGCGGCTTC
GGCGATCTCGGACATGGAGACGGCCTCGAAGCCGCGCCGGATGATCAGCTCGGTGGCGAC
GTCCGAAATCGTTTGTCGAGTCACGGCCTTGCGTTGTTCGCGGCGGCCAGGAGGCGGGGT
CATGGGCGGTTCACTTGTGAAAACGTACACCGAGTGTAACATTTGATCCGCCAGAGCGCC
GACCCGGCGCTCACAAGGAATCTCGATGCTGTACGACGTCGTCATTGCCGGTGCTGGCCC
GGTTGGCCTGTTCCTGTCCTGCGAACTGGCCCTGGCCGGGTGTTCGGTGCTGGTGCTGGA
GCAGGCCGGGTCCGCCGGTTCGCCGTTGAAGCGCCTGCCATCCGGGCTGCGCGGCCTCAA
CGCCCCCACGCTGGAGGCACTTGATCGGCGCGGCCTGTTGGACGCGGTCGCCGCGACGCA
GGTGCTCAAGCCCGACAAGGGCGCGCCGCCGCCCGGCACCGCTCATTGGCTGGCGCAACC
GCGGGCGTTGGGCGGCCACTTCGCCGGAATACCGTTTGCGTTGGACGACGTCGACCACAC
GCGCTGGACCTGGCGCCTGCCGACGCCGGTGGGCACCCAGATGGCGGTGGAATTGCAGGC
CCTGGAAACGGTGTTTGCCGAACGTGCGACTGCGCTGGGCGTGCGCATCGAACGCGGGCG
TGTGGTACAGACGGTGGATGCGCACGAGGCGCAGGTTGCCGTGCACACCGGCTCCGGCAG
GGTCCACGGCCGCTGGCTGGTCGGTTGTGATGGGGCCCGCAGCACGGTACGCAAGCAATC
GGGCTTCCTCTTCGCTGGAACCGGGCCAGAGTTCACCGGTTACACGCTGCTGGTCGAACT
GGCAGATGGGTGTGTACTCACACCAGGCCGACAGTTCACCGATCACGGGATGTGCAATTT
CAACCCGCCAGGCATGCTGGCGCTGGCCGATTTCGATGGTGGCGCCGGCCATCGCACGCC
ACTGGACCGGCACACCGCGCAAGCGTTGCTGCGGCGGGTGTCTGGCCGCGAGGCAACGAT
CACCGCATTGCACCTGGCCACGACATGGACCGATGCTGCGCGCCAGGCGACGGCCTATCG
CAGCGGACGTGTGCTGTTGGCAGGTGATGCCGCGCACATGCATTCGCCGTTGGGCGGCCA
GGGACTGAACCTCGGCATCGGCGATGCGATGAACCTCGGTTGGAAGCTGGCCGCCGTGGC
GCGGGGCAAGGCCGATGAGGCGCTGCTGGACAGCTATCAGGCTGAGCGCCATCCGGTGGG
CGCCAAGGTGCTGGACTGGTCGCGCGCGCAGGTTGCGCTGATGCGACCCGGGGCCGGTTC
GCGCGCGCTGGCAGCGATCATGGCCGACCTGGCCGGCACCCGCGATGGGGCCACGTATCT
GGCCGAGCGGATCTGGGGTGTTTCGCAGCAGCTGGATCTTGACGGAGACCACCCGCTGGT
CGGCAGGAGCGCGCCGGACTTCCGGTTGGTCGATGGCCGCCGCCTGGGCGAACTGCTGAG
AGCGGGGCAGGGGGCGCTGCTTGTTTTCGACCCGGCGTCTTCGCCACCGCAGCATGGCCA
ACGCTGGCAGCCTTCCATCGCCTGCGCCGCAGATACCGGGGATGTGGCGTCGGGCCTGGG
GGCGGTGCTGGTGCGCCCGGATGGCATCGTTGCCTGGGCCTGTGGCACACGGGGGGATAT
GTCCGGCCTCGATTCAGCGCTTGCTTCCTGGACCGGTCCGATCCGGTGATCTGCCCGCTA
ATGCGCAGTCACCATCGTCTGCGAGCGACAGCTGGCCTCGGTCATCACCAAGGCCAGCTG
CTTCAGTGAGTAGGGCTTGCGCAGCAGCGTGAAACCGTGGCCTGGATCGCGGGCCAGCAG
TTCGCTGTAGCCACTGGTGAGAATGATCGGAAGATCGGGCAGGCGGCTGCGGATGGTGCG
GGCCAGATCCAGCCCATTGGTCCCGGGCATGACCACGTCGCTGAACACCACGTGGAAACG
CGCAGCGTCGCGCTCGAGCTCCGCCAGTGCTTCGTCGGCATTGCGCGCGAGTACGACGTT
GTACTCAAGCTCGCGCAGCGCACCGACTGCAAATTCGGCCACATCCACATTGTCTTCCAC
CACCAGCACGCACAATCCGTGACCATGCAGCAATCCCGGTTGCGCGGTCGGCAGCTCGAT
GGAGGCGTTAGCCTGCGCCAGCGGCAGATACAGCGTGAAGCGCGTACCGACACCGGCCTG
GCTCTGTACGTCCACTTCGCCCTCGGACTGCTTGACGAAGCCGAACACCTGGCTGAGGCC
AAGCCCGGTGCCCGCGCCCACTCCCTTGGTGGTGAAGAATGGCTCGAAGATCCGGTCCAC
CACGGACGGATCGATACCGGCACCGGTGTCGCTGACGCTGATCGCAGCGAAGTTGCCTTT
CATCGGCGCCGCGAACCGCACGGAAGGCACCGATGTCAGCTGTTCCACATCGATCGTCAC
CTTGCCGTGGCCGTCGATGGCGTCGCGCGCGTTCACCGCGATGTTGATCAGTGCGGTGTC
GAGCTGGGTCCGGTCCAGCAGCACCGGCAACGGGGCGTCGGGCAGGTTCACCGACACGGA
GATGCGTGCACCCAGCACTGTGGTGATGATGTCTGAAAGCGCGCGTACGCTCTCGCAGAG
GTCGAATACCTGCGGCGACAGGCTCTGCCTGCGCGAGAACGCCAGAAGCTGGGCGGTCAG
GCGAGTGGCGCGGTCAGCGGCGGTTTCGATCGCCTGTACATAGCGCAGGCGCGCATCTTC
GGCCGGCCAGGTATGCAGCAGCATGTCCACGGAACCGGTGATGACCTGCAGCAGATTGTT
GAAGTCGTGGGCAACGCCGCCGGTCAGCTGGCCGATGGCCTCCAGCTTCTGCGACTGCCG
CAGCTGTTCGCGGGCGCGTACCAGTTCAAGATGGGCCTCGCGTGCCTGCTCGGTGATGGC
CGCCACCTGGCGGGTGTGCCGGTCGCGTTCGATCACCCGTTCGGTCTGCTCGCTGACCAT
GCAGATGATGCCGGCCACGCCTCCGCAACCGGCACGCAGCGGCGAGTAGGAGAACGTCCA
GAATGTCTCGCGCAACGTGCCATCACGGTCCATCATCAACGGCATGTTCTTGAAACTGCG
GCTTGTACCGCCGAAGGCGTCGTTGACAGCATCGACGACGTCGACCCAGACGTCCGCCCA
GACGTCTTCCAATCGGCTGCCCATGGCGCCGTGCAGCTTGCCGCCCAGCATCGGCAGGTA
GGCATCGTTGAAGAAGAACGCCTTGTTGTCGCGGCCCCATGCGATCCACAGCGGCTCCGG
AGAATCCAGGATCATCGCCAGCAGAGCGCGAAGTTCGGGAGGAGCGTTGGTCGCGTCGGC
GGAACGGGCCCAGTCGCTGTCCTGCAGCAGTCGGTAGGCGAGTTGATCGGGTGCCGAGAC
AGGAAGGGGGAAGGGATGCATGGCCGTGCGCGAAGAAAGGTGCCGCAGCTTAGCCGAGGT
GATGTCATTGCGCCCTGCACAGTTCCTTTGCCCCGGCCGTCATCGGCCCTTCGGGCGGAC
GAGGTGGCTCACGGGGCGGCCTCTGACTGCACCATCATCCCTGCGCCAACGGCCTGCGTC
GTGGCACCGTCGTATTGCAGCCTCAGACACCCAGAAGCGAATTCACCTGCCAATCGGCAA
CCCGCGCATGGCTCACCGCCTGATGACTGCCGCATCCGTCGCAGCGGAACAAGGCGCCGC
CCGGCAGCTGGACCAGATTGTCTTCGCTGGCCGAGCGGGTTTCAGAGCAATGCCGGCAGA
TGACAGTGAGCGCCGTAATGCGCTCCACCCCGCCAGACAGGTCGAACACAGCTTCAAAGG
CATGGATGACAGGGTGACCAGTGGCCGGCATCGGGAAAGTCGTCGTGATGGGGAGGCCTT
ATCCTGCCCCCCCGATCGTGACGGGCTGGTCATCCGCATGCATTGGAACGATCAAGATGC
CCGGCGGCTCAGAGATCCTTCTTCTTGCCGCTCAGGTCGATCGGCCTGTCACTGCCCTTG
CGCTCGCTCGACCACACTTCCATGCTCTTGTTGCAGCGGCTCTCGCGGGCAGCCACTTCG
GGCGGCAGGTCCTTCAGATGCGGCGACTCCTGGCAGGCCTGGTGCATGTTGCTGTCGTCA
TACGTGGCACAGGCGCTGAGCGTGGCCAGGGCAAAGGCGGTGAGGGAGGCGCGAAGCAGG
GGCTGCAGGATCATGGGGAGGTCTCGGGTGGTGCCGGGCTGGCCATGGAATTCAAATCCG
TGACCCCGGGCACGAGCAATCCGTCCAACCGCACTTGTTATTCTGTAACAGATGCGCGAT
AGTCCGGCGCCTGCTGCTGTCAGGCGACGCAGATCATCAGGATCATGCTCAGCGCCAGCA
TCAGCACGAATACGCGCCGGCTCAGCGCAAGGCAGGCCAGGCAGGCGGCCAGTGCCCAGG
CAGCCAGCAGCGCGCAGGCCAGCAGCCACAGCCCGATCACGATCAAGGATCCGGTCGCCA
GCGCCGACAACGCGATGGCCTTGTACAGAGCCACGCCCAACACGCTGCCGAGCACGCCCG
CCTGCAGGGCGATGGCATCGTGATGTGCGGGGGCAGGCGCGTGGAGCATGGTGGCTGGAT
GGTTCCAAGCGTGAGCGGCGCGCGTACTGTGCCCGAACATACATCCACGCCATGTGTACT
TCGCCGACGGCGCGATCAGTGACGGCGGCGCGACAGCAATAGCCCAATGCCCACCACGGG
CACGATCCCAAGGATCGGTGCTTTGTACAACGGCCAGCCATGCAGTACGCCCGTGATCAC
CAGTGCCGCCGTCGCCAGCAACAGGCCCGCACCCCAAACGCGTGCGGGCCAGGCACCGAA
GAAGTGGCGACGTTGCGGAGCCGCGGCAGCGTTGGCGGGCCGATCTGCGAGCGCCTCTGC
CAGTGCGTCCCGGAAGGTTGGGAAATCATGCATCGATGCCCGCGTGCGCTGCAGCAGCAC
GCTCGGTCCATCGATCAGGATCAGATCGACATGATCGTCCAGGTTGTAGGACCGGATCTG
CTTGAACGGGAGAGGAGGACGGTGCTGGAATACCAGACGATCCTGTTCCAGTACCACCCG
GTCCCGTTGTGGGGAATAGACAACGAAGCCGAGAATCAGCGGCGACAGCGTGAAAATCGC
TGCCGCGCCCAGTGCCGGAAGCGGCCCAAGTTCGGGTGCGACGGCAAACAGGAGTATTGC
CAGTGGTCCGGCTCCGGCGGCAACGATGGCGTACTGGTGATAGCGCCTGAAGATGCGTAC
TTCGCTGCCGATTTTCCGCGGCCGGGCGGGGAGACGGGAGCGGGCGGTGGGTGACTTCAT
GGACTGCGTTCGATCACGGCTTTCCGGCAAGAAAGCGTGGCGTCGCGTTGCAATGAAGTC
CATACAACTATTTCGAATCCACCCTTGCTGGACCCCTGTGTGAGTCCTCGTGCGCCTTCG
CCCACGCATCTGCTCAGTCGAACTCGCCCTCGGCCGATTCCAACCGCTGCCGGTACGCCG
CCCGATGCTGGTACAGGCGCTGGCACTCGGCGGACCGGTGGATCCGGCTGGCCGGTTCGT
TGGCCACGGCGTCGCACATCCTTGCGATGTGGTTGTTGGACGCCAGTTCTGTCACGAAGA
ACACGGCGGTGATGCCGGTACCCAGCAGCACGACATAGAGCAGGCGGCTGAGCCAGCGCG
TGCGCTTGCGCTCGAAGTGCTGCTGGAGGGTCAGGTCGAAGCGGATGATGCTGAGCACGA
TCCAGATGATCGCGACCAGGAAGCAGAGCGTGGGCAGCAGGCCTCGCCAGAGTCCTGCTT
CGTACACCGACTCGCTGTAGTGAACTGCTGCCCCGGCACCTGCGATGGCGATCGCCAGCG
CCCAGTTACGGCCCAGCGAGAGCAGGTCATCGAGCAGCTTCTCGCGGTTCCTGGTCGATC
CTGCTGCCACGTGGGCTCCATCTCCATGCTGCGACCGGCGGCGGAACTGCCGCCGATCCT
GCAGATGGTGGAGCATCGCTGCGGCGATGAGAAGACCGCGCGGCTCAGTGTGCGATGGCG
CGGGCGCCGATCCAGCGCCGGTAGCGGCGGGTCCGACACTTTGCGGCCGCCTGTGCCAGC
AGCAGTGCCCATACCGGTGAGACCGTGGGTGCGGTGGGGCGGCGCCGGCTCAACCGGCCC
AGCTGATACTTCACTGCGGCCATGTGCGCGCTGGCCGCCAGCGGCTTGCTGCGCCAGTTG
ATGTCGCGCAGTGTCGGCACCGGATCGCGGCCCTGCTGCCAGTGCTGCGGCAGATCCGGC
TCGATCGCCAGCGCGGTGGCGATGCCGACCATGGCCACGCCGCTGGCCAGCACCTGCTCT
GCCACTTCGCGGCGGCGGATGCCGCCGGTGACCATCAGCGGCATCGTTGCCACCGTGGCG
ATCTCGCGCGCGAATTCGAGGAAGTACGCTTCGCGGGCCACGCTGCGTTCGTCGCGTGCG
GCGCCGGTCATGGCCGGTGCTTCATAGCTGCCGCCGGACAGTTCGACCAGATCCACGCCG
AGGGGCGCCAGCATCTCGACCACGTCGCGCGCGTCCTCGGGCGAGAAGCCGCCGCGCTGG
AAATCGGCGGAGTTGAGCTTCACCGCCACCACGAACGTGGGCGCCACCGTCGCGCGCACA
CCCTGCACGATCTCCAGCAGCAGGCGCGCACGGTTCTGCAGGCTGCCACCCCAGCGGTCA
TCGCGGCGGTTCGACAGCGGCGACAGGAACTGGCTGAGCAGGTAGCCGTGCGCGGCATGG
ATCTCCACGCCGCTGAAACCGGCGCGCTCGGCCAGCTCGGCACTGCGGATGAAGCGAGCG
ATCACGTCTTCAATATCCGCCTCGGTCATCGCCCGCGGCGGCGCGAACTGTTTGGACAGT
GCGCCCATGTCCAAGGGGACCGCCGAAGGCGCCAATGCCGGCTGGCCGAGCGCGGCCGGC
ATCTGCCGCCCGGGGTGGTTGATCTGCATCCACATCTGCACCCCGCGCGAGCGCGCGGCG
TCGGCCCAGGCGATGAAACGCTCCAGGTGGCGATCGTCCTCCAGCACCACGCCGCCGGGG
CCGGTCATGGCGCGGCCATCGACCATCACGTTGCCGGTGATGATCAGTCCGGCGCCGCCG
TCGGCCCAGCGCTGGTACAACTGCAGCAGCGCTTCGGAGGGGGCGTGGTCGGCGTCGGCC
ATGTTCTCCTCCATCGCCGCCTTGGCGATGCGGTTGCGGATGAGGGCGCCGGAAGGCAGC
GCCAGGGGCGAGAACAGCGACATGGGACAGCTCCAGGACAGGGGAATGGCGCTACGCTAA
CCTTCAAGTTTTATTGAAGGTCAATGGGTTCCGATGTCGAGAATTCAGGCAGATGAAGAT
CGGTGAGCTGGCCCGCCGCACGGGCCTGGCGGCGTCACGCATCCGCTTCTATGAGGAGGC
AGGGTTGCTGGTCGTCCAGCGGCAGGCCAACGGCTACCGCGACTACCCGGAGCAGGCGGT
GCTGCTGCTGGAGCTGATTACCGGTGCGCAGCGCGCCGGCTTCAGCCTGGAGGAGATACG
CGCCTTGCTGCCACCGGACATGGGCCACTGGCAGCACGACGCATTGATCTCAATGCTGCA
GCAGAAGGTGGCCGACATCGAGGCGCTGCAGTTGCGGCTGGCAGAGAGCCGGGCGCACCT
GCTGGCCCTGATCGAGGACATCCAGGCGCGGCCGGAGGGCATCGACTGCGCGGCCAACTC
GCGGCGGGTGCTGGAGCGCGTCAAGCGCGGTGAGCTGGCGCGCCCGACACTTGCGGCCGG
CGATACGGCGTTGCTGCGGCCGGATCGCCGCCGCCGCGCGGGCAGCAGCTGACAATCCGG
CGCGAAGGTCAGTGGCTGCCCACGCCGGCTGTCTTGCGCTTCCTGTCCAGCATCACCGCC
ACGCACCACAGCAGCAGGCCGCCGATGGCGGTGGCGGCACCGACATAGCCGGTGCTGGCC
GGGCTGAAGCCGGCACTGATCGCCATGCCGCCCAGCCACGGCCCCAGCGCATTGGCGGTA
TTGAAGGCGGCATGGTTGGAGGCGGCGGCCAGGGTCTGTGCTTCGCCGGCCACGTCCATC
AGGCGCGTCTGCAGCACCGCCGCCAGCGCGCCCATGGTGCCGACGGTGATGATCATCGGA
CCGATCGTCCACACCGACTGCGCGGCCAGCGGATACAGCAGCAGCATCACGATCGACCAC
AGCAGCACCACCGCGGCGGCCTTGAAGTGGAACTTGTCCACCAGCCAGCCACCGGCGATG
TTGCCGATGATCGCGCCGATGCCGAACACGCCCACCGCCAGCGGCATCCACGATTCGGCC
ACGCCGGTGACCTGCACCAGGGTCGGTGCCAGGTAGGTGAACACGCAGAACATACCAGCG
AAGCCAACGGCGCCGATCGCCAGCGCCAGCCACACCTGGGTGGTGTTGAAGGCGCGCAGT
TCGCGCATCGGCGAGGTACGGACCTCGTCCGGGTCCGGCAACAGGAAGCGCGCGATCATC
GCCACGGTGGCGATGGCCAGCACGCTGACCAGGGCAAAGGCGGTGCGCCAGCTCAGCTGC
TGGCCCAGCCAGGTGGTCAGCGGATTGCCGACCAGGATCGCGATCGACAGGCCCAGCAAC
ACGCGCGACATCGCCTGGCCGCGCTGGCCGGCAGGGCTGATCGCGGCGGCCACCAGCATC
GCCACGCCGAAGTAGGCGCCATGCGGCAGGCCGGCGACGAAACGCGCAATGAGCATCGTG
CCGTAGTTCGGCGCCAGTGCGCTGGCCAGGTTGCCGACGGCATAGAAGCCCATCAGTGCC
AGCAGCAGCTTGCGGCGAGGGAAGCTGGCGCCGACGAAGGCGAGGATCGGGGCGCCGACG
ACCACGCCGATGGCGTAGGCGCTGATCAGGTGGCCGACCTGGGTTTCGGAAATCGACAGG
CCGCGGCTGATCTCCAGCATCAGGCCCATGCTGGCGAATTCACTGGTGCCGATGGCGAAG
CCGCCCAGCGACAGGGCAAGGATGATCAGGGTGCGCTGACGGGGCGTCAGCCGCGCAGCC
AGGGAAGAGTTGGGGCTCATGCGGGGCGCGATGGGGGCGGGGAGCCGGTCATTGTACTGC
TGCACCGCAACAAGGGCAGCAGCACTCAGGGTAAATCAGCGTTTGATCGGTGACACGTTC
GCCCACCGGCCACCGGCCACCGCGCGGCGCGATCAGATGCCCAGCGCTGCCCGGGCGTGC
GCATACTTGCCGCGCAGGCGCCCGGCCGTCGCCGCGTCGAGCATCGCCAGGCGCTGCGGA
TCGGCGTTGTCATCCAGATCGGCCTGCTTCACCTTCAGTGCCAGCGGGTGGGCGGCAATG
CGCGCGTAGTAGCTGTCCGCGTCGGGGGCCGCGTCGCGGTTGAGCAGGTGCACCGCCTCG
CGCAGCGGGGCGGGAAAGACCTCGATCCGTGCGGCAAACGCCGGGCAGTCTTCGGCTACG
TCATGCAGCCAGGCCACCACTTCGGCGTCATCGTCGCCGCGCACCGCGGCCGCCACCCGC
GCCACATGGCAGATGTAAGGCTGGCCGGCCTTGTCCGTCTGGCCCGCGTGGGCCTCGGTG
GCCAGCGTGCGTGCAAGTGCTACCCAGTCCATTGCAGTCTCCTTGGATATCCGCAGACAG
TTTCGCGCAGAAACCGTAGCGCTTGTGCATACGCCGATGACACTGCGATGGGCATCATGG
CGGGGCAGGGGACGCAGTGTTGCCCCGACAAGGAGGAATGCGATGCAGGAATTCAGGCAT
GTGCTGGAAACCCGTGGCCGCTATCAGCTGGTAGCAGTGTCCTACGAGCCGGTGTACGCT
CCGGGCGATGTGGTCGGCCATGCGGTCGTCGCCGACGATGGGGATCGTCTGACCGACCTG
GTATCACTGGCCGAAGCGCGCCAACTGCTGTTGCAGCGGGTGCGTGAAGAGGGCGAAGAG
CCCGGGCTGGAGAACGAAAACAACCTGCGGAAGAAGGCGTCGCGCTGGCGCCGCCGCTAG
GCCGTCGCGCCCTCGTGCGCATCATGGAGGATTCGGGTGTTGCCCAGTAAGAAGTATCTG
CTCATCGCCATCGTCACGCTGGCGACCCTGCTGCTTGGTTTCGCGTTTTCCGGCTACCTG
ACCCTGTTGTTCCTGGGGTTGGACACCAAGCTGTTCACCTGGAACACGTACTACCAGTAC
TACCACGCCATCGGCCAACCGCAGGTTGCGACGTTCGTGGGCAAGATCAAGTGGGCCGGC
TACGTGGGCTTCGGCTTGCCGCTGCTGGTCCTGCTGGTGACCGGTCTGGTGCTGCTGCTG
AAGAAGGACAAGCGCTCGCTGCATGGCGACGCGCGTTTCGCCACCGGCGCCGACCTGTCC
AGGCATGGCATGTTCAAGAAGACCGGCCAGAGCATCGTGGTCGGCAGCCATGGCGGCAAA
CTGGTGCGGCTGGATGGCCAGCAGTTCGTGATTCTTGCGGCACCCACCCGTTCAGGCAAG
GGCGTGGGCGTGGTCATCCCGAACCTGCTGGAATACGGCGAATCGCTGGTGGTGCTGGAC
ATCAAGCAGGAGAACTTCGACCTGACCAGCGGCTGGCGCGCCAGCCAGGGCCAGGAGATC
TACCTGTTCAATCCCTTCGCCGAGGATCGGCGCACGCACCGCTGGAACCCGCTCAGCTAT
GTCTCCGATGATCCGGCATTCCGGGTGTCGGACCTGATGAGCATCGCCGCGATGCTGTAT
CCGGACGGCGCCGAGGACCAGAAGTTCTGGGTCAGCCAGGCGCGCAACGCGTTCATGGCC
TTCACCCTGTATCTGTTCGAAAACTGGGACGACGAGCGCAGCAGCGGCTTCCCGGGCGGC
TCGGGCACGCCGACGCTGGGTTCTGTCTACCGGTTGTCATCCGGCGATGGCACCGATCTG
AAGAAGTACCTCAAGGCCTTGTCGGAGCGTTCGTTCCTCAGTGGCAACGCGCGATCGGCG
TTCGCCAACATGCTGTCCCAGGCCGACGAGACCTTCGCCTCGATCCTGGGCACCTTCAAG
GAACCGCTCAATCCCTGGATCAACCCGGTGCTGGACAAGGCCACCAGCAGCAACGACTTC
CTGCTGACCGACGTGCGCAAGAAGAAGATGACCATCTACATCGGCATCCAGCCGAACAAG
CTGGCCGAGAGCCGGCTGATCATCAACCTGTTCTTCAGCCAGCTGATCAACCTCAACACC
AAGGAACTGCCCAAGTCCAACCCGGACCTGAAGTACCAGTGCCTGCTGCTGATGGACGAA
TTCACCTCGATCGGCAAGGTCGAGATCATCGCCTCGGCGGTGTCCTACATGGCCGGTTAC
AACATCCGCCTGCTGCCGATCATCCAGAGCATGTCCCAGCTCGATGCCACCTACGGCCGG
GAAGTCTCGCGCACGATCATCACCAACCACGCGCTGCAGATCCTGTACGCGCCGCGCGAG
CAGCAGGACGCCAACGACTATTCGGACATGCTGGGCTACACCACCATCCGCAAGAAGAAC
GTCACGCACGCCCGCGAGAAGACCCACAGCTTCACCGAGGAGCGGCGGGCACTGATGCTG
CCGCAGGAGCTGAAGGCGATGGGGCCGGACAAGGAAGTGTTCCTGTACGAGGGCATACCG
CATCCGGTGAAATGCGACAAGATCCGCTACTACAAGGATCGCTACTTCACCTCGCGGCTG
CTGCCGAAAGTCGACGTTCCCATGCTTAACGTCTAATTCACGTCGTTAAATTTGTGACGT
AGATTCATATTCACTGACGTGAAAACGTGAGTTGAGTCAAGAATTCGGCATTTGTTCATA
GATTTTCAGACTTGTCTGACATGGAATTGACGCGTGGTTGTGCGACCCTGTGCATGCCGT
TCAGAAATGTGTGATGGATGGCAGATGTTGTAGAGCAGGGTGGCCAGGAGTTTGTGCCAT
GAAACATGGATGGTTTCGACGTTGGTGAGGTATGCGGGTGTGTCGCCGGGAGTGTCTGGC
GGCCCCGCGACTTGGTTGGCAGCCGTTGGCTGCAGGGGAGCCGGAGTGGGTGTGCTGCCA
GTCAGTGCGTCGCTCCGATTCCGGCGTGCGCGACGCAGCGCCGGACGACCAGGGGACCAA
TGCTCGGGACTGCTTTTTCGTACGTCAAAGTGAAGCCCGTATGAATCAGGCGTTTATCGC
GAAAATGTCCATCGCCGCAGTGGCGGCGTTGATGGTGGCCGGTTGCGCCACCAAGTCCGC
TCCCGATTTCGGAGGCCGCTGGAAGCCGGTGAACCGCTTTGCTGCGGCAACCACCGAGAT
CCCGCTGTACTCCAGCTACGTCTACCAGGCCTCGCCGATGGATGGCACGCTCAAAGCCAT
GCTCGAGCGCTGGGCCAAGGATTCCGGACGCACGCTGGATTACCGCCTGAGCTCGGACTT
CACCCTGTACGGCGCGGTTTCCAACATCGACACCACCAACGCTCAGCAGGCCGTGATCGA
TCTGACGGCGGCCTATGCAGCGCAGGGCATCTCCGTCTCCATCGTTGGCAACCAGATCGT
TGTGCAGAGCGCTGGTTCGACGCCGACCGCGTCGGCACAGGGCGCTGATTCCAACAGCGG
CACCTGAGTCCACCTCGAAATCATCGAACGTGCCGCTCCCCGCGCCTGTCGCAGGGGTGC
CACGCCCATTGATGTTTCAGCAGTACGGAAGAATCCATGTTCCGCAAGAAGGATCCCGGC
AATAGTCCCAAGGTCGAGCAGTCGGTCGCCAAGGCGGTCAGCTACGAGATCACCGTGGCC
GACATGGCGCGTCGCAGTGAGCGCCGCGCCTGGTGGGTCGCCACCGGCTCATTGCTGATG
TCGCTGGCACTGGCTGGCGGCTACTACTACATGCTGCCGCTGAAGGAGAAGGTGCCGTTC
CTGGTGATGGCTGATGCCTACACGGGTACCGCCACGGTGGCGCGCCTGAGGGGCACGTTC
CAGGGCGAGACGATCACCTCCAGTGAAGCGGTCAACCGCAGCAATGTCGCCCAGTACGTG
CTGGCGCGCGAGTCGTACGACTCCGCGGTGATGGGGTTGCGCGACTGGGAGCTGGTGTTC
GTCATGTCCAGTGATGCCGTGGCCGCAAGCATGAAGCAGCGCTATGCCAGCAACAATCCG
CAGAATCCGTTCGTGATGTACGGCCGGGGCAAGGCGATCAGGGTCAAGATCCTCAGCATC
ACCCCGCTGGGCGTGCAGGCGAACGGCAGCTTCCGTGGCGCGTCCGTGCGCATCCAGCGC
AGCCTGCTCGACAAGCGCAGCGGTGTGTCGACCTATCTGGACAACCAGCTGGTCACCATG
CGCTTCCAGTACAACCAGAATCTGGCGCTCTCCGAACAGGACCGCGTGCTCAACCCATTG
GCGTTCCAGGTCACGGAGTACCGTGTCGACAACGACTATGCGCGCGGCGTGCCCGTGCCG
GATGACGGTGCCATGCAGCAGCAGGCCCAGGATGCCGCGCAACAGGCACAGCTCGCCGCG
CAGCAGGCGCAGGGCATGTACGTTCCGAACAATCCGGCCGCTGCCACCATGATCGATCCC
GCCACCGGTCAGCCTGTCGCAGTGCCGGCCAATGGGCAGATGCAGCCGATGCAGGGTGCG
CCCATGCAGGGGCAGCCGGTCCAGGGGCAGCCGATGCCGGGGCAGGGCGCGCCGGGACAG
CCGGCAATGATGCCGGCACCGAACCATTCCACCGGAAATGCTGATGGAGCAAGCAACCGA
TGAGTAGTCGAAAAATCAGGGGAAGCGCGTGGGCGCTGCTGTCGTTGCTGTCGCTGGTGT
TTTCCAGCGCGGCGATGGCACAGGCAGTTGACCACTACGAGTATGAGAAGGACCGCATCT
ACCCGGTTCGCACCGGCCTGGGCCTCACCACCCAGATCGAGCTGAGCCCGAACGAGAAGA
TCCTCGACTACAGCACCGGCTTCAGCAGCGGCTGGGAACTCACCCGTCGCGAGAACGTGT
TCTATCTCAAGCCGAAGAACGTCGACGTCGACACCAACATGATGGTGCGTACCGAGACCC
ATTCGTACATTTTCGAGCTGAAGGTCGTTGCCACCGACTGGCGCCAGCTTGAGCAGGCCC
GTCGCGCCGGCGTGCAGTACAAGATCGCATTCGTCTATCCGAATGACACTGTGTTCGGCC
CTGCCCAGTCGGCGGTCGAGGAGGAGGCGCAGCCGCTGCTCAGTACCGAGCTGGCCAAGG
ATCGCCAATACAACTTCAACTACTCCTATTCGACCAGCAAGGCCAAGAAGATGGGATGGC
TGGTCCCGGTCAACGCCTACGACGATGGCCGTTTCACCTATCTGAAACTGCCCAACTCGC
CCGAGTACAAGACCGGTATCTTCCCGGCCGTATTCGGTCGCGAGAAGGAGTATGGCGAGG
ATTTCGTGGTCAACACCACGGTTGAAGGCAATACGCTGATCGTGCACGGGACGTACCCGT
ACCTGGTCATCCGCCACGGCGACTTCGTCGTCGGCCTGCGAAGGAACGTGAAGAAATGAG
CCAGCAGAACACTCCCGAAAACGATCCGAATCCGTCTCCGTACGGACAGGGGCCTGCGGC
TCAGGAGCCATCGGCGAACCCCTACTACGGGCACGCGCAGGCAGAGGCGGCGCCGGATCT
GGATGCCAGTGCCCCACAGCTTCGCTCTGCGGAAGAGCAGCGCTTGAACCGCAAGGCGCT
GTTGTTCCTCGGCGGCATCCTGGTGTTGTTGCTGGCCATGGGCTTCCTGCTGCTGCGCAA
GGGCAAGGAAGACGCTGAAGAAGCCAAGGCGCCGCCGCAGGTTGCACGTTCGAGCACCCC
CGACCTGCCGATCATTGCACCCTCCGCGATTCGCGAGGCTGCCCGGGAAGCCGCCGAGCC
CATTCCGATGCTGCCGCCACCGCCGCAGGAAACGATGGGCCCGACGTTCATTCCTCGTGC
CGAACCCGAGCGCGAGGTCGAGCGTGGCCCGAGTCTGCTGGATCGCCGCATTGCCGGTAG
TGGTGGCGCAGGCGTGGGCACGGGCGACGCTGGCGGCCAGGCCGCAGCAGGGGACAACGA
CGATCCCTACATGCAGGCCACGTTGGCTGCGCTGCAGGCGCAGAACGGCAATGCTCCGCC
GGCCAAGGTGCGCCGCGGGCCTGATGTGGAGGATGTGTCCAATGCTTCCTACATCCGGAG
CCCCGACGCGCTGCTGGTGCGTGGCACCTATCTGCGTTGTGTACTCGAGACCCGCATCAT
CACCGATCTTGCAGGTTATACGTCGTGCCTGTTGACCGAGCCGGTCTACTCGATCAACGG
CCGCAGCCTGCTGCTGCCCAAGGGGTCCAAGATCTATGGTGCGTACGGTGGCGGTCCCAA
GGGCAAGCGCGTGGAAGTGATCTGGGATCGCATCACCACGCCCAATGGCATCGACGTGGC
CATGTCCAGCCCGGGCGTGGATCAGCTGGGTGGTGCTGGTCATCCCGGCCAGTACAGCGC
GCACTGGGGTAGTCGCATTGCGTCGGCGTTGATGATCAGCCTGATCGCCGACGCCTTCAA
GTACGCCGCAGCCGAGCATGGCCCAGAGTCGACGACGGTTTCCAGCAATGGTTTCGCCGT
TCGTTCGCCCTATGAAAGCGCCACCGCGCGCACGATGGAGCGTCTCGCCAACGAAGCCCT
CACCAGTTCGAATCGCCCGCCGACTGTCACCATCAACCAGGGCACCATCGTGAACGTCTA
CGTCGCCAAGGACGTTGACTTCACCAACGTGCTCAACCCGCGCCGGTAACCCGAAGAACA
ACCATGGACGCCGAAGTGTCACCCCTCGCCCTCGTTTCCAGCGATTTCCTGCGCTATCAG
TACGAAGTGCTGGGCATCGCCGAGTACATGACATCCCCGGAAGTGACGGAAATCTGCATC
AACCGTCCCGGTGAGCTGTACCTGGAAACCCGGGCCGGGTGGCAGCGGGTGGACGTGCCG
GGCCTGACCTTCGAGCGGGCCCGGCAGTTCTGCACCGCCGTAGTGAACGAAAGCAACACC
GGCCAGCGCATCACCGATGCCGATCCGGTGGTGTCGCTCACGTTCCCCACCGGCCAGCGT
GCGCAGTTCGTGATTCCACCTGCCTGTGATGCCGGCAAGGTTTCGATCACGATCCGCCTG
CCGTCCAAGCACACCAAGTCGCTCACCCAGTACCACGAGGATGGTTTCTTCAACCAGATC
CTGGAACAGGATGGCAGTCTGAGCGAGCAGGACCGCGAGCTGCTGGAACTGCGCCAGCAG
CGCGAGTACGCAGAGTTCTTCCGTCGTGCGGTGATGTACCGCAAGAACATCGTGGTCTCC
GGTGCGACCGGTAGCGGCAAGACCACCTTCATGAAAGCGCTGGTCAATCATATCCCGGAC
AACGAGCGCCTGGTCACGATCGAGGACGCACGCGAGCTGTTTCTGACCCAACCCAATGTG
GTGCACCTGCTGTACTCCAAGGGCGGGCAGAGCACCAGCAATGTCAGCGCAAAGAGTTGC
ATGGAAGCCTGCCTGCGCATGAAGCCAGAACGCATCATCCTGGCCGAGCTGCGCGGTGAC
GAGGCGTTCTACTTCATCCGCAACTGCGCATCGGGCCACCCGGGCTCGATCACCAGTTGC
CATGCCGGTAGCCCGGAGCAGACCTGGGATCAGCTGGCGCTGATGGTGAAGGCCTCGGCC
GAGGGTTCGGGCCTGGAGTTCAACGTGATCAAGCGACTGTTGATGATGACCATCGACATC
GTCGTGCATATCAAGGCGCATGCCGGCTCGCGCTACATCACCGGCATCGACTTCAATCCT
GGGCGTGCCCAGGGGCAGGAGGGCTGACCAATGCTGCCAGGACTGGAAATGATGGCGTGC
CCGGAAATGGCCGTCTCGATGGACGTGATGCAGCACGTCATCAACGTGGAATCGTCGCGC
AACCCCTATGCCATCGGCGTGGTCGGCGGCGCCCTGGTGCGCCAGCCCAAGGCCCTCGAC
GAGGCGCTGGCCACCGTTCGCATGCTGGAGGAGAAGGGCTACAACTTCTCCATTGGCCTG
GCCCAGGTCAACCGTTACAACCTGGGCAAGTACGGGCTGGATTCCTACGAGAAGGCCTTC
CAGCAGTGCCCGAACCTGCAGGCTGGTTCGCGCATCCTCGCCGATTGCTACAAGCGCTCC
GGTGGTGACTGGGGCAAGTCGTTCAGCTGCTACTACTCGGGCAACTTCGAGACCGGCTTC
CGTCACGGGTACGTGCAGAAGATCTATGACTCGATCCGCCGCGGTCAGCAGGTCGCAAGC
AACGGCGTCGCGCCGATTGACGTGGTCAGCCGCGGCGAGCGTCGGGTGGTCAGGGTCGAA
CATCATCCGCAGACGGCCTCGCCGGCCCAGGCACGCATCGTCGCCCAGGCCAGCGCGCCG
GTGTACGTGCCGTCCAATGACCCGGCCCGGGCCTACACCGTTTACCCATCCACCGGTGCG
ATGGCCCGCGGCAGCCTGCTGAACATCGCCGACCAGGCGGTATCGCGCGTGGTGCTGGGC
TCGGTCGATCGAATGATGCAGCCACAGGCACAGGGTGGAAACGACATGCCGCAGCAGGCT
CCACAGCCGTATCAGCAGCCTGGTGCGGCGCAGGGCGGGGCCGCCATGCCGCAACAGCTT
CCCGGGATGGCTGCCGGGGCGAACGCGCCGGTGATGCTGCGCCCGTGGAATGAGCGTAAC
GCGCCGGCAGCGGACACCCAGAATTTCTACAACGCACCGGCGCCCCGTGCGCCGGTGCAG
CAGATTCCCGCAGGGGATGCGGCCTTCGTGTTCTGACGAAGTCGTGGTGCGACCGGTCCC
CCGGCTGGTCGATTCAGTTGTGTTAGTCCATCAACAAGGAAATCAATCCATGAAGCGATT
CAATCTCGACCTCGTCCAGGCCCAGCGCACGCTGAAGACCATGCTGATGGCCGTCGCATT
CGCCGGTGCTGTGTTCGCTCCCCAGGCCCTGGCCGGCACTGACTTCGGTGGTACCGATGG
CAAGGTCTGCGGCTTCTTCTCCAACATCAACGGTCTGCTGAACATGGCCTCGATCGCCGT
GGTCACGATCGCCGTGATCTTCGCCGGTTACCAGATTGCGTTTGCCCACAAGCGCATCGG
TGACGTGGCCCCGATCCTCATCGGCGGTGTGCTGATCGGCGCGGCAGGCCAGATCGCGCG
CATGCTGCTCGGCAAGGAGGCTGGCAGCTGCGAAAAGGTCGGTGGTGGCGACGGCGCTGG
CATGGCGTTTGAAATGATCAAGCACGCCGTCCAGTACTACAGTGCATAAGAACGTCCTGT
TCCGGGGATGCACGCGCCCAGCGATGTTCCTGGGCGTTCCCTACCTGCCATTTTTCATGG
TGGCGGGTGGGTTGTTGCTGCTGAGCATGTACACGAACTTCTGGTTTCTGCTGACCATCC
CGGTGGCCATCTTCATCATGCGGCAGATGGCCAAGCGTGACGAGATGATCTTCCGCCTGC
TGGGCCTGCGCCTGATGTTCAAGCTCAAGGTGCGCAACGTGCAGGAGCATGATGGCATGT
GGGTGTTCAACCCGAATCACTACCGCAACAAGCCAGCCCCCAGGGATTGAGGGCTGGATC
CGGCCAGGCGGGCGTTGAGCGCCCGCCTGGCCAACTCCGCATCTTTGTCGGCAGTACCTT
TTGGAAGCAGTCGTATGTTCAACCCAGATACCTCCATCAGCGAATTCATCCCCTTGTCGT
CGCACGTGGCTCCGAATGTGGTGAAGACCACGGGCGGCGACTACCTGTTGACGTGGCACC
TGGAAGGGCTGCCGTTCGTGGGGCGCGAAGAATGGGAGCTTGAGCATCGGCACAACACCT
TCAACCGGTTGCTGCAGACGCTGCGCGCGCCGGATTTCGTCAACGTTGCCTTCTGGGTGC
ATGACATCCGGCGCCGTCGCACCCTGAAGGGAAAGAGCTACTACAAGCAGCGCTTCAACC
AGGATGTGTCCGACCAGTACATGGGCATGCTGTCCTCCCAGCGCATCATGCAGAACGAGC
TGTACCTGACGATGATCTATCGCCCGGTGGTGGCGGGAAAGCGCTTCGTGGAGAAGTCCG
CGAACGTGGACAAGCTGCGCGCCGAGCAGGAGCAGGCCGTCGAGAAGCTGATGGAGCTCG
CCGGCAACGTCGAGGCTGTGATCCGCGACTACGCGCCTTACCGGCTCGGTATGTACGAAG
CCAAGAACGGCGTGGTGTTTTCCGAAACGCTTGAGCTGTTCGGCTACCTGATCAACCGCA
TCGATGAGCCGGTACCGGTGCTGTCGGCGCCTGTGAAAGACTATCTTCCGGTCAGCCGTC
ATATGTTCTCGGCCAAGACCGGCGATTTCGTGATCAATACGCCCAATGGCGTCAATCATT
TCGGCGCGATCCTGAATATCAAGGAATATGCCGAGGGGACCTATCCGGGCATCCTCAATG
GTCTGAAGTATCTGGACTACGAGTACGTCATCACCCATTCGTTCAGCCCGATGGGGCGCC
AGGACGCATTGAAGGTGCTGGACCGGACCAAGGGCATGATGATCTCGTCGGGCGACAAGG
CGGTCAGTCAGATCGTCGAACTCGACCAGGCGATGGATCATCTGTCGTCAGGCAACTTCG
TGCTGGGCGAATACCACTTCATCATCGCGGTGTATGGCGACAGCCAGGCGAAGCTGTCGC
AGAACGTGGCCTCGACCCGTGCCGAGCTGTCCAACGCCGGTTTCGTGTCGACCAAGGAGG
ATCTGGCAGTCACCTCGTCGTTCTATTCGCAGCTGCCGGCCAACTGGCGCTTCCGCACGC
GGCTGGCCAACGTCAGCTCGCTGAATTTCCTCGGCCTGTCGCCGCTGCACAACTTCGCCA
CCGGCAAGCAGCACAACAACCCGTGGGGCGACTGCGTGACCACGCTGCAGACCACCAACG
GTCAGCCGTATTACTTCAATTTCCATGCCACCCATCCATCCGAGAATTCGCTGGGTGAGA
AGGCGATCGCCAACACCATGGTGATCGGCAAGTCCGGTACCGGCAAGACCGCGCTGATCA
ACTTCCTGCTCAGCCAGGTTCAGAAGTACGAGCCGTCACCGACCATCTTCTTCTTCGACA
AGGACCGTGGTGCGGAGATCTTCGTGCGTGCCTGCGGTGGCAATTATCTGGCCCTGGAGA
ACGGTGCGCCGACTGGCTTCAACCCGTTCCAGTGCGAGAACAACGAAGCGAACGTGCAGT
TCCTGGCCGACCTGATCAAGGTGCTGGCCGGCAAGCGCGAGTACAGCGCCCGCGAGGAAG
AGGACATCTACCGTGCGGTGGAGAGCATGCTCGATACGCCGATGCATCTGCGCAGCATGA
CCAACTTCCAGAAGAGCCTGCCCAACATGGGCGACGACGGCCTCTATGCGCGCATGCGCC
GTTGGACTTCGGGCAATTCGCTGGGTTGGGTCTTCGACAATCCGATCGATACGGTGGATC
TGAGCAAGGCCAACATCATCGGCTTCGACTACACCGACATCATCGACAATCCCGAAGTGC
GCGTGCCGGTCATCAATTACCTGCTGCACCGCCTGGAATCGCTGATCGACGGTCGACCGC
TGATCTATGTGATGGACGAATTCTGGAAGATCCTGGACGGCGAGGGTGGCCTGAAGGAGT
TCGCGAAGAACAAGCAGAAGACCATCCGTAAGCAGAACGGCCTGGGCATCTTCGCCACGC
AGAGCCCGGAAGACGCGCTGAAGAGTGATATCTCCGCTGCCCTGATCGAGCAGACCGCCA
CGCTCATCCTGCTGCCGAACCCGAACGCCAGCAAGAGCGACTACATGGATGGCCTGAAGT
TGACCGAGGCGGAGTTCAAGGTGGTCACGGCACTGGACGAGCGCTCGCGCTGCTTCCTGG
TCAAGCAGGGCCATGCTTCCAGTGTCTGCCAGCTCAACCTGCGTGGCATGGACGACATCC
TGTCGGTGATCTCGGCCTCGACCGACAACATCGACATCATGCATCGGGTGCTGCAGACGG
CTGCAGTCCGCAATCGGATCACCGTGGACGAACTCACGCCGGAACAGTGGCTGGAGGACT
TCTACAAGAACCGAAAGGGCTCTGGTAAAGCCAAGGCCTCTGCCGAAACCGATGCGGCTT
GAAAGCCCTGGATCAGACAGCGCCGAATGAAATCCATTCCCCTGGAGAAGAACATGAGCA
TGACATCCCGAAATCACAAGCGCCACCGCGGTCTGCGTCAGAAGCGCCTGGCAGCCATCC
TGCTGGGGAGCATGGTCATGTTCTCCACCACGTCGGTTTCGGCCGGTGGTTACCCTGTCT
TCGACCTCAGTAATCTCATGCAGGCACTGAAGGACTTTGCCCAAGGGAAGGCGCAAATGA
AGGCTGACGGGCTGGAGTACGCGGCTCAGGTAACTCGGTGGAGAAGGACGTTCCAGGAGT
ACCAAAATGCGCTTGTCCAGATCCAGGGCATGATCAACAACTTCGGCTTGCCGCCAGGCG
CCACATTGGAGCGGGTTCCAGACGACTATATGGTCGCCGACCTCTGCCGTACGTCGGCGG
GCTTCAGCGCTGGCAGCCTGCTGAAGAAGTTTGTGCTGGATACCTCCGGTGATCTCTACG
CGCAGCAGCAGCAGCTGTGCGTCAACATCCAGATGATGGAAAACCGGAAGCGCAACGAGA
CGGTGGATTTCATCGAGAAGACCATTCCCAGCATCAACGCGTCGTTGTCTGAGATCATGG
GCTGGCGAGGCGGCGCCGATGGCAATCTTGCGGGAACTCTTTCGGCCGTGAACAGTGACT
CCCTGCGTACGGCAAACGATATTTCCAAGCTGCAGCAGGAGTGGGAGGCGCGCATGCGGT
CCTACGACGCCTATCAGGAGTCAATGATGGCCAATCAGCGCGTGCTGGCGCGCGTGGCAT
TGAAGGGCAAGCCGGGCGTCATCTCGCAGCTGGTCAAGACGGCCGCATTGGAACGCGCTT
TGCACGTCGACTGACGCCGCTTGGGGCAGGTGCATAGGCACCCGCTCCACGAGGTTGTCC
GGTAGGGATACATCAAGGGATTGCGGAAATGATCAGGTCGATTGCCAATTTTGATTTCAA
TGGCGGATTCCAGGATTTGATGGGGCACGTTGCACGTGTCCAATCGATCGGGGATTTCGT
GTTCTTCAAGTTCATCTTCGACTTCCTGCGAAGCAAGATAAACAAGTTCGGCATCGACAT
GATGGGGGAAATGATGCAGTGGGTCGGCGGCATCGCCCTCACGCTCATGACCCTGTGGGT
GCTGGTGCAGGGCTTCCGCATCGTGACCGGCCGCAGCCGGGACTCAATGATGGTGCTGGT
GACCAATATGGCGCGTGCGGCGTTGATCGTCAGCGCGGCCACCACGATGGGCGCTTTCGG
CACCAACCTTCAGAGCTTCCTCACCCACGACGTCAAGGCAGAAATCACGAAGGTCGTGAC
AGGCTCGAACGAGTCACCCGAAGCTCAGATCGACAAGAGCCTGGCATGGATGCAGGTGGC
GCTTTCCAGTATCGACGCCATCCAGATCATGAATGACGGGGAGCTGCTGGAGGACAAGAA
GCGGGCACTGTTCTTCATCGGCATGGGCACCGCAGGTCCAGCCATCACCGCTGGTGCGAT
GCTGATGCTGTATGAAATCGCCATGGCGCTGTTCATCGGCTTTGGCCCCCTGTTCATCCT
CTGCCTGTTGTTCGACCAGACCAAGCAGTTGTTCCAACGTTGGCTGTTCTACGGCATTGG
CACGATGTTCTCCATGGCCGTACTTGCAGCGATGGTTTCCATCGCACTGGACATGGTGGT
ACGTGTGGCGGCCACTTTCTGGACCACAGCGCTGGTGCAGGAATTCATCCTCAAGGAAAG
CATGTCCGACGGCATGACCAGCCAGGCAATGCAGCAGGGAGGCATGGGCCTGATCCTCAC
CGCGTTGATCCTGACTACACCCCCAATGGCAGCGATGTTCTTCCAGGGTACCCTGGGCAC
CTTCATGGCATATTCGCAGATAGGCGGTGGTGCAAGTGCCTCGCCGAGTGCCGATGGTCG
TCCGCCGGGCATGTCGGCTCCGCCGCCGGCGGCTCCGGAGTCGTCTTCTGGCTCAAACTC
CCATGGTCAGCAGTCGGCGATGGGGAAGATGTTTGATGGAACCGGAGGCCCGGGTTCAGC
GGTTCCCGGTCAGCGTGGTGCGGCAAATCCGAGTCATGGAAACTAGAGATTCAGTTGATG
AACGTAAGCGCCTCTCTAAAGCATCTGTGCTTGTCCCTGATCCTACTGGGCTCTGTGCAC
GTCAGTTCGGCGTTCGCTGAAGGGCGCTGCCCTCCGGGTCAGTACCCGATTGGCGACCAA
GGCGTTGGTGGCTGCGCACCCATACCCGGCGCGGCTCAGAGCGCCCCGCAGGAGAATCCC
GGGTACTGGGTCAAGACATGGGGTGCTGTCGCCAGCTCGCCTGGAGGAGATGCAGGTTCG
GCCACTGGGCATCAGGCCAAGGCTTCGGCAGAGCGCCAAGCGGTCGAGCGATGCCGGCAG
GGCGGAGCTACCGACTGCACAGTCGTTTTTACCTACTACAACCAGTGCTATGCGGTTGTC
CGGGCTGCACGACCGGACAATGGCATGAGATTCAACACCGGGGCGACGAAAGAACAGGCG
CAGGAGCGGGCAATCAAGGACTGCAAGGATTTGGGAAGTCAGGCTTGCTCCGTTTTCCAT
TCTGACTGTACCAAGCCGTTCTTCCAGCAAGACTGATCGGTTGTGACATCACACGGAGAT
TCAAGGCAATGGCCGACTTCAAATCTCTGCGTGGTGATTCAGCTTTCGTGATTTCTGCTC
TGCTGTTCGCTGCATTACTTGTTGCCAGCAACGCCAGTGCCGAGGGCCGATGCCCGTCCG
GCCAGTACCCCATCGGCGATCAAGGGGTTGGTGGGTGCGCCCCGATTCCTGGGGCAGGGG
TAACTGCCCGCGAACCCGGGCCTGCGGGTCAGTGGCATAAGACGTGGGGGGCAATTGCGT
CGTCCGACGCGACCGCAGATGCCGGTGTTGCGACGGGCCGGCCGAGCAAGGAGAACGCGG
AGCAGTTTGCTCTGGCAGACTACGGTAGGCGCGGTGCTTCCGATTGCCGAGTCATCTACA
CGTATAGAAACCAGTGCGTTGCATGGTAGGTTCCCAATAGCCAGGGCGGGGCTTCCCGCG
CCGGTTTTGCCAGCGCCAAGGACTCCGCCGAAGCGCGGAAGTTTGCCCAGCAGTCGTGCG
TCGACACCGATGGAAAGGCGTGTCAGGTTGCATACGAGGACTGTACGAAGCCGGTCTATG
AGTCATTCTGACCCGTTGATTGGATTGTCGGACTGGTAGTCAGCGCAACTCGCGATGGCG
GCGGAAAGCTTCATGTGTTTGGGCGCAGCTCCGTTTGTTCTCTTGGCTCCAGCATCGACA
GTGGGCAACGATCGTCCGCTCAGGTCATCCCACCCCTCACAATGGGCAGCAAAGGAATGG
GTCTCCCCATGAAACGAATCCACCTCGCTTTTCTCCCGTGCCTGCTGATTGCAGGCCTGC
TGCCGTTCACCGCGCTTGCCGAAGGCAATTGCCCGCAGGGCATGTATCCCATCGGTGGCC
AGGGTGTACAGGGCTGTGCGCCCATTCCGGTGAGCAGCTCAGGCTCCCCGTACAACAATC
GCCCCAACTGGGCGCAGACCGTGCGTGGCGTGGCGATGGATGCCCGCGGCGACACCTTCA
TCAGCAACTCGATGCGCTCGCGGGGCAAGGCCAAGCGTGCATCCATGAAGGAGTGCAAGG
AGTTCGGGAAAGGCGAATGTACGTTGGCGACCCTGTTCCAGGCGCAATGCGTGGCGGTCG
CCCACGCGGGCCTGGGCACTGAAACCACCAGCGTCGCCACCGCCATGTCCGAACAGGGAG
CGGTCATTGTCGCGATGCAGCAATGCAACGCGAAGGCGGCATGGAAGCAGCTGCCGCAGG
GACAATGCGGGATCGCCAGAACGGCCTGCACGGCGGATCTGTTCATCAGGTAAGGCGCCA
TTCACGCTAAGCCCCGTTTTCTGTGATCAATTCCGCTTTTCGATTTCCTCGCACTTCGAC
GCGGCAGAACGCCTCGCGGTAAGCTCCCCACGCGTCATGAAAATGACGCGCCAGTGCCGC
CGAATGCAGGGGTTCTTCCGTCCAATGAGGACGCTGTCAGCCCCTGCGTCGGGTGACGCT
CGCCATCATCGCGGTCTTGCCGTACGCAAGGCTATGATTCCTGTCCGCGCAGGCGCGGAT
AAGCCGGAACGCGTTCCGGCTGGGCAGGGAGGCGGGTATCGGCATGACCACATTGAAGGA
GTGGGAGGGGATGGAAGACAGGGTTGGCGCGCACATGGACGATGCCCTGGCATTTGTTCC
GTCCGGTGCGAACCTGCTGGAAGCCGTAAGGGGCGAACTCAACGGCGATGGCATCGAGTA
TCAGCTGCTGGTCATCGACCAGCCGACGCCGGAAGGGCTGGTGCCCGGCCAGCACGGGCC
AAACCGGGTGCTGCTGTTGCTGCGCGGTGATGGGCGCGGGCGCTGGCAGCTGGCCGCGCG
CAACGACAAGCTGGTGCCGTGTTCCACCCGAGGTGGCCTGGCCGGCGACCCTTTTGCGTA
TGCAATGGTCGAGAAGGGCACCTTCAGCGTGATCACCAACGGCGGTAGCCGCGAGCGCTG
GAGCAGCACCTACCGGTTCCGCTATGCGCCCGCGGACAAGGCCTGCTGGGTTGACGGGGT
GAGACGCAAGGTCGTGGATATCGAGACCGAAGCGACCAACATCCGGGATTACTCGGCGGC
GGAGCTGGGCAGGGTGAGGTTCGAGGACTTCGACCCATCCAGTGTTGCCGAGGTGTCGCT
TCCATGAGCCAAGCTCCAACCGGCGGAAGGGAATCCGCGCTGATGAAGATTCAGGAGTTG
CACTGTGTCGACCGATAGAGAGTCGCAGCTGTTGCGACAGGCGACCAAAGCCGGCATCGA
CTCCCCGCTTGAACTGGCCAATTTCATGGCCCAGGCAGGGCACGAGTCGCGCGGCTTGAG
CCGGCTCAACGAGAGCTTCAACTTCACCCGGGGAATCTCGCAGATCCCGGTGGAGGCTGC
GTGGCGCAATGGCAACGCCGCGTTGGAGAGCGCCCGCCAGGAAGCGCTGCGTGGTCGCCC
GGGAAACCTGGCCGAGCTGATGTACGGCGGGCGCATGGGCAACGACGCGCCTGGTGACGC
GCTGAAGTACCACGGCCGCGGCTATCTGCCATTGGTCGGCAAGGAGAATTATGAGCGTGC
CGGCAAGGCGCTGGATCTGGACCTGGTGAATCACCCGGAGCTGGCAGCGCAGCCCGAGCA
CGCAGACCGAATTGCCGTATGGCAGTGGCAGACACGGGTGCCGGAGGGGGCGCGCCATGA
TGTGCGCGAAGCAACTTATGCGCTCAACGGCGCGCTCAATGGCATCGAGGCGCGCCGGCA
ACGATTTGAGGTCTGGCAGCAGAAGTTGACGCCGGACGTGATGGCGCGACTGGATCGCGG
CGAAGTCGGTGCGCCGGCGCAGACCGTTGCACGCGACATGTCGCATGCCGGTGAGCCCGG
CAACGCATTGTTCGAGGATGCGCGCCGGCACCTGCAGCAGATGGGGCCACAAAGTGGACT
GCGCAGTGCACAGGAGCTCGACAATACCGCTGGCGCATTGGCGCTGAGGGCGCAGAAGGC
CGGCCTGTCGCGCATCGATCATCTGCTGGCGGGCAACGACGGCCGTACGCTGTTTGCAGT
GCAGGGCGCGCTGGGTGATCCGGCCATGCTGCGTGCGTCTGTTGACCGGGAGCAGGCCTC
CCAGCAGCCACTGGCGCAGAGCAGCCAGCAGTTGGCGGCCAGCGTTGCGCAGCAGGATCC
GACGGCCGCGCTCGCCCGCGAGCAGGAGCAGCGTTCTCGATCCCTGTAGCACTTGGTGCC
GGCGGGCAGGGTGCCCGCCGTTGTTTTGCGTACGACGCGTGGCGCCCTGTGGCGCCGACA
TGGAAACCCACCCGTAAGGACACCACATGCGAATCGTTCCCTTGAATGCCCTGCAGGCCG
CTGCCCGCTGCAATGCATCCGCGCGCCGCCTGCCGCCGCTCTGGCTGCTGTCACTTGGAC
TTGCCGCAGCCTCGGCACAGGCTCAGGAGACAGCGCCGCCCGTCGCGGAAACGCACGCCA
CGGCACAGGCGATCGCTGATGCGCCTGCAGGGACGGCACCGCCTGCCACCGTCGAGCGAA
CCGTTCCGGCGGTAGCACCCGCACCGCCCGCATTGGCCATCGTGCCATTGCCGCCCGAGC
GGGCGACCGAGCGGGCGCTCGGTGCGCGCTGCCCGGTGGATCTGGCCGGGCGACTGGCGA
CCCAGGGCGACCTGCTGACCGGCGCCTGCCAGGGCACCATGCCGGCGCATCTGGCCGCTC
TGCTGGTCGCGCTGCCCGAGCAGGACATCCACCTGCCGCGCAACTGGCGCGAGCGAGAGG
TACAGCAGAAGGCCTGGTTCAAGGCGGTGCCTGGGTACGGCCAGCGACCGGACTTCATCG
TGCGGATGGGCGACGTCTGGGTGCGCTCGCTGGAAGGGCGCGACGCCGACAGCACGTTCT
ACCTGGTGTCCGCGCCGTTCACCTGTAGCGACCAGGTCGCCAACCGCGATGACTACAGCG
CGGAGCCGGTACGTGTGCCAGCGGGTAGCTGCCGCGAGGCCTATGTGGGCCAGCGTGTGT
ACCAGGTGCGTGGCGATGCGCCGCCGAGGGATGTTACCGCCGAAGCGATGCCGGCCATGC
CACAGGTGACCGAGGCGGATCGCGCACGCCAGCTGGCGCGTGGGGGCAGGATCACGCTGG
ATCACAGCAAGCTGCAGTTCGGGCCGGCCATGCGTTGGTTCGTGCAGTATCCGGAGACGG
TGCCGAAGGGTGGGACGCGTGCGTTCAGTGACTGGAACCGCGAGCATCTCGCCTTCGTGG
TCTGGACCGGCGATCGCTTCGAGTTGCGCGACAAGGTCCCGCGCAGCCAGTGGCCGTGTG
ATCCGGTCGCGCCGGGCGATCGCGCCTGCGGCGGCTTCCCGGATTCCGGGCCGGATCTGT
TCGTGACCGCCAGTGCATCTGTGCCGGTCGCGGCCACCAGCCCCTGAGTCACGGTGCTGA
GGCGGGAGCCGGAATGACCGGCTCCCGCGCTGTCCATCAGGCCTGCAGGCTGCGGGTCTG
ATGCTGCTGCTGTTCCAGCTGTTGGTCGCGCTCCAGCGCAAGGCGCTGGCCTGCAGCCTG
CTGGTCGATGCGCTGGCTGCTCTGTTCCAGCGGCGTGTTCATCGCCACTGCCGTATCCAC
CGACACGCGAAGGTGGGCGGGATCACCGCCCTGGCCCTGCACGGCGAAGCTGCGCGAGGC
ATCGGCGTTCATCACCAATTCGTCGATGCGCTTGCCGCCTGCAGCGTGCATCTCCGCCGC
CAGGCTGCCCGCCAGCTGCGTACTCATCACGTCCGGCACGCGGCCAACGCGCACGTCATG
TGCGTGCACGCCGCGGATCGCGTCGTTGAACAGCGGGTTGCCCAGGTGGTTGGCATCGTC
CATGCGCAGCATGCTGGTGTGATGGCCGTTCTTCTCCGCCTCGCGACGGGCCGGCTCACC
GGGTTGCAGCGGGCCACGGATGTGGTCGTACAGATCGATGGCGCCGCCCGGGATGCCGCG
TGCAGCGCGGGTGACGCCGCGACGCAGTGACTCGACGTCGTCGCGATACTCCTCGATCAT
CTTGGCGTTGTCTTTCGCCAGCTTCTGCGTTTCCGGGTGCTTCAGTACCGAGCCTTCGTT
GAGGAAGTTGCCCAGCTTGTGCGCACCGAACGAGCTGGTGGCCGCGATGATCGGGCGGTC
CGGAATCAGATCACGCAGGGCGTGATTGCTGAAGCCGTTTGCCGCGAGCGTCTTGATCTC
GTCGGGCTTGGCATAGATGCGTACCTGGCCGAAATGCGGTGACACGGCGCTGACCGGATC
GGAGGCCATGACGTGGTTGATCATGGTGTTGCCGCCTTCCGGAATGCGATAGCTGAGGCT
GACCGCGCCGTAGGCATTGAAGGTCTCGCCCTTGACGTTGAAGTGGTGCGAGGTGATCTG
GGCAAGAGCGCCGCCGAGGGAGTGACCGGTGACGGTGACCTGGGGCGCGGGCACACCGTT
CAAGCGGGATTGAAGCGCAGCGCCTTCGAGCGTCCTCTGTGTCAAAGCAATCGCGTCAGG
CGCCTGTACGTTGGTGCGCGCAACCACCATGCCGCCGTCGGTCAGAATCGCATCGCGAGC
GATCTGCTCGGTGCCACGATGCGCAATGACGATCTCTTTGGTGTCTACGCGCTGATAGAC
GGTGCCCTGATAGCCGTTGAGACGATTGTTGACATGCTCAAGTATCTTGTACTCATGGCC
GTTTAACGTGACTTTTTCTTCTTGGCCGGGTTCACGTCGGCCGACGGCCCGATCCTTGTA
GGCGTCATTGGATAACGCGGCGTAGTCATGAGAGGTGATGGTCACGGCGCGACCTCACTT
GCGGAGAGGGTGATCGTAAACAGCTTGTCCTGCAGATCAGCGGCGTAGTTGCTGCGATCG
GGCTCGCCACTGGCTGGGAAGTTGGGAACGCGATCTGCCTTCGGATAGACCAGATCCGGA
TAGTAGAGCGTATGGGCGCCACCTTCGGTCAGCGGCTTGGCGTCGACGAAGGTGAGGAAG
CGGGTCTCTTCTTCGGCACCCGTCGCCTTCAGCATTGCCCCGGCACCGGTGAACTCCCAC
TTGCAGACGCCACGACCGTAGTAGTCCTCATCCAGCATGCGGTCCACATATAGCGTGCCG
CGGTACTCGCCCTCAGCGACCTTGCGCAGCTCCACCGGTTCCTGGCTGGTGATACGCGCG
GCGGTACCGGTGGCCGGCTCGATGTGGCCGCACTGGTCTTCGTTGGTGACGTCGTACTGC
GCTACGCCCTTGACCAGTGCGAAGTCGCCGGGTGCATCCTTCAGGCGCAATACCAGTTCA
TAGGCCTTGCGCGGGGTGGGGTTGAGCTTGGCGAGGCCGCGCCCGCCCTGGGCGACATCG
GCTTCAGCAGCGGCACGTTCCTGGTTCATGGCGGTCTCCGGGTTGCAGGCGGTCAATAGA
AGCAGAGCAAGGCACGGAATCATCTTGTGGCGCAATGTCGGCCTCCTTGGGGGTAGGGGT
TGTTGAACTGGCAGCTCATGGCACGAGCTTCTGCACAGTGGTGGTGGTTGAGAACAGCGC
GTCGCGCAGATCTTCGCTGTACCCCGACGGATCTTCCTCGCCACTGGTGCCAAAGTTGGC
GACAGTGTCGGCGCGCGGATAGATAAGGTTTGGGTAATAAAGCGTAAGAGGTGAGTCGCT
CTCCATGCGCTCCTTGTCGACGAACGTAAGGAATCGCGTATCCGCCTCGCCGGTCGTAGC
GCGCAACATCGCACCGACACCCGTCAACGTCCAATGGCAGACGCCACGCCCGTAGTAATC
CTCGTCCTGCATGCGGTCGAGGTAGAACGTACCGCGGTATTCGTTCTCGTCGACCTTGTG
TAGTTCCACCAACTCCTGGCTGGTGATACGGCTGGCGGTACCGGTCGCCCACAGGACCCG
GCCGCAGTCCCTGTGGTTGCTGACGTCGTACTGGGCAACGCCCTCGACCACCGCGAAGGG
ACCGGGGGCATCCTTCAGGGTCCGTACCAGCTCGTAGCCCTGCTGCGGTGACGGGTTGAG
CTTGGCCAGGCCGCGTCCACCTGCGGCAACGTCACGCTCTGCGTCCGCGTAAGGCGAGCA
GGCCGTCAGCGCCATCAAGAGGCCCATCGGTACCAGGTGGCGTCCATCGCGTGTCGGCGT
GGCTACATCCATGGCCGCATCCTGCATCGTGCGTCCGTGTCCATATATCCTTCCCTGGTG
ACAGGTTTATCGATTATGGAGTGTTCTGGAAACCTGGCGCCAGCTACGGCAAGGTGTCGG
TGACGGAATTTTGACGCATTCAGCGTTCGGCAGCGTCGCCGAATCGATTGCGGCACAGGC
GATTCGGGGTTGACCAGGCGATTGCGCTTCGCGTTCGACATTTCGCCGCCAATTTGTGAA
AACGGTCGCCTATTCACGCGACTCTCACGCAAGCGAGCATTACGCCATGAACTACACCAT
CCGTGCCGAAGCCATTGATGATCACGCCACCCTCCATGCGCTCACCGAGGCCGCATTCCG
GAACGCTGCGCACAGCAGCCATACCGAGCAGTTCATCGTCGACGCCCTGCGCGCGCGCGG
GGAGCTGAGCGTTTCGCTGGTGGCCGAGATGGACGGGAAGGTGATCGGCCATGTGGCGGT
GTCGCCGGTGACGATCAGCGATGGCAGCACGGGCTGGTTTGGCCTGGGGCCGATTTCGGT
ATTGCCCGCCTGGCAGGGGCAGGGCATCGGTGCGGCCCTGATGCATGCCGCACTTGAAGC
ACTGCGTCAGCAGGGCGCACATGGCTGTGTATTGCTGGGCGAGCCCGCCTATTACGGTCG
CTTCGGCTTCTGTGCCGAGCCGGGCCTGGTGCTGCCGGGTGTGCCGCCGGAGTACTTCCA
GGCACTTTGCCTGCAGCCTCCGTTGGCACAGGGCGAAGTGCAGTACTCACCGGCCTTCGA
GGCGACGGCCTGATCCGGGCCTGGCACGTTTCTGCTCAGGGCGCGCGCCAGACGGTCGGT
TCGGGTTGCGGCTTCGGAATGCGGTAACCGCCGATGTGTTCAAGCAGTTCATTGGTACGG
CGCTGCTCGACCAGTACTTCACGCAGCAGGTTGCGCACGGCGAAGATGGCGAACGGCACC
AGGATCCAGACCAGGCTGATGCCCAGCGCAAACAGGGTCAACAGGGCTTTTGCACCATCC
ATGCGGCATTCCTTGGTCGAAAGCAGCCACGCTAGCACGTGGCTGCTGCCGACGGATGTC
AGCCGTTGTGCCGAAGGTGGATCAGCGGATACGGACGGCCTTGCGAATCCAGCGGTGAAC
GTCCGGTTTCGACGAAGCCCATGCGCAGGTAGAAGCCGACGGCCTGTGCGTTCTGTTCGT
TGACGTCAGTACTCAGCTGCGGATGCTGGGCCAGTGCGTGCTGCAGCAGTTGCCGGCCGA
TGCCGGTGCCACGTACGTCCGGATCGATGAAGAGCGCTTCCATGTGCGTGCCATCGATCA
GCATGAAGCCCAGCGGCCGATCCTGCGCATCGACAGCAACGGTCATCGGCGCCTGCGGCA
GGAAACCGGCGACTTCGGCATCGATGGCCTGGCGGTCTTCTGCACTGAGGAAGTCGTGGG
TGGCGTCGACGGCGCGGCGCCAGAGGTCGACAAGAGCGGCGCCGTCGTCGGCGCGGGAGG
GGCGGAGGGTGGTCATGGGTTCGCCAAGGTGCTTGCAAAGAGTGCGTAGTATGGCGCGTC
CCGATCCAGCGCGCAGATGTGGATTCATCCGGCGTTGCGATGGCGGATGAAGGGGCTGTA
GGCAGTGGCCTCCGCGCGCAGCACAACGCCGTCCTCGAAATCGCTGCTGTCGTTGAAGGG
CACGGTGGTCCACTGCGGCCATTGCGCCAGGCGTTCGCGGTAGTGGTGGGTTGCTGCAGC
CAGTGCCTCGTCGTGGGCCTGCATGCGCTCCGGTGCCAGCCCGGAACGCACGCCGTGCAC
CACGTGCGGTTCCATCACGTCGAAGCCGACGTAGCGCAGGCTGTACATCAAGGGCCACAG
CAGCAACCGGGTATCTCCCTCGCGGCCGTCGACTGCGCAGGCCCGTGCCGATGAGCCGGT
GGTGACGCTCAGCAACGCACGCTTGCCGCGCATCGCTCCGTGCTCGTGACGCAGGCGGCT
GTTGTACATCGGCCCGTACACCAGTACGCGATCCAGCCAGCCCTTCAGGATGGCCGGCGC
CGCGAACCACCACAGCGGGAACTGCAGGATCAGCAGGTCTGCGGCCCGCAGCAGTTTCAG
GTGACGTTGCACATCGACGGGCAGCTGGCCCTGCTCGGCGCTGTGCCGCTGTTCGCGTTG
GGCGTCGAAGTGGCCGGGATGCAGGCGATGCGGATGGTGGTCAGCCGCTTCCAGCGGATC
GAAGCCCTCCGCATACAGGTCGACCACGTCCACCTGCAGCGCGTCATGCCGCAGTTGCTC
GGCGGCCTGAGCGGCCAGATGTGCATTGAAGGAGCGGGGCTCGGGGTGGGCAAGCAGGAT
CAGGGCACGCATGGGGCGAGGTGTTCGAGGAGTGTGCGACCATCCTCGCGGTGCCGGCAT
GCGCCGGCAATTACGCACCTTGAGGTAACCATGGCCTTTCCCGGGGATGTCTATGCCGCC
GACTGTTCGGCACGCGATGCGCTTGCGCTGATTTCAGGCAAGTGGGTGATGCTGCTGCTG
CCGGCATTGGCGCAGGGCCCGCTTCGCAACGGCGCGTTGCTGCGGAAGATCGAAGGCATC
TCGCAGAAGGTGCTGACCCAGACCCTGCGCCAGCTGGAGCGCAATGGGCTGGTCGAGCGG
TGTGACCGGGGCAGCAAACCACTGCATGTGGAGTACCGCCTGACCGAGGTCGCGCGCGGC
CTGGTCGAGACGCTGTCCGCCCTGGATCGCTGGGCCGAGCACAACTTCCCGGCGCTCGAT
GCGGCCCGCGAGCGCTTCGACGCGCGCTAGCGGCGCCTGCACGGCCCCGGGCGTACAATG
CGCCCCCGGCGGCCATCCTGGCCCAGTTGAAAAGCGAGAACCGCCATGACCGATGTCCTG
GGTGTACCGGTGCACGACGCCGATGAACACTGGATGCGCCATGCACTGGCCCTGGCCGAG
CGCGCGCAGCGTGAGTTCGACGAGATTCCGGTCGGGGCGGTGCTGGTGGGCGCCGACGGC
CAGCTGCTGGGCGAGGGCTGGAACCTCAACATCGCCTCGCACGACCCCAGCGCGCATGCC
GAGATCGTGGCCATGCGGGCCGGTGGAAAGCTGCTCGCCAACCATCGCCTGCTTGGCAGC
ACGCTGTACGTGACCTTGGAGCCGTGCGCGATGTGCGCGATGGCGATCGTGCATGCGCGC
GTTTCGCGCCTGGTCTACGGCGCCAGCGACCCCAAGACCGGTGCGTGCGGCAGCGTGTTC
GACCTGCTCGGCGATGCCCGCCACAACCACCGGGTCGAGATCCACGGCGGGGTGCTGGCC
AAGGAAGCCAGTACGCGCCTGACCAATTATTTCCGCGCCAAGCGTGGCAAGCCGCCGCTG
CTGCTGGAAGACCACGTCGGCGAGGGCTGAGGGGCGAACGGGTATGATGGGCGCCTCTTT
CCTTCACCGGTAGGCCGCGCGCCTGCCCAGCAACGAGGCGACACAATGGCGGACACCGGC
GCGGCCAACGAACGACTGATCTGGATCGACCTGGAAATGACCGGGTTGGACACCGACAAC
GATTCGATCATCGAGATCGCCACCGTGGTCACCGACGCCCAGCTGAACGTACTGGCCGAA
GGTCCGGAATTCGCCATCCATCATCCGCTGGAAACGCTGGAGGCGATGGACGAGTGGAAC
CGCAACCAGCATCGTCGTTCGGGCCTGTGGCAGCGCGTGGTGGACAGCACCACCACCCTC
GGCCAGGCCGAGGCGCAGACGGTGAACTTCCTGGCGCAGTGGATCCCGGCCGGCCTTTCG
CCGATGTGCGGCAACTCGATCTGCCAGGATCGCCGCTTCCTGCACCGCCAGATGCCGCGC
CTGGAGAAGTACTTCCATTACCGCAACCTGGACGTGTCCACGGTGAAGGAGCTGGCCAAG
CGCTGGGCGCCGAGCGTGGCCGCCGGCGTCGGCAAGAACAGCAACCACACCGCGCTGAGC
GACGTGCACGACTCGATCGCCGAGCTGCGCCATTACCGCCAGTTCATGGGCGCGCTGTCG
GGCTTGCCCACGGCCTGAACAACAACGCCGGGCAAGGCCCGGCGCGACCGGGTGACACGC
GAACTGGTAGTGCCGGCCGCTGGCCGGCAAGGCGTCGGGGCCGAACCCCTTTCCCGCGGC
AAGGGCTCCGACCCCTCTGTCGTGCCTCGCGACGAACCGTTCAACTCCCTGGCGCTAAGA
TCGGCGCCATGAACGAGCCCATCCTGCTCCCCCGCGACATCGCCCACGACGCCCGCGACT
GGTCCGACCTGCAGCGGGCGGTGGCCCTGCTGGAAGCGCCGACCCTCACCGCGCGCATGG
CCAATCTGGTCGGCACGCCGCTGGAGTTCGCGGTGAAGGCGCTGCCCAGCTCGGTCTCCA
ACCGCATCCACGGTGCGGTGCAGGCGGCGTTGACCAAGTCGGCGCAGGCGGCGCTGTGGA
GCATGGACAACACACCCGGCAAGGGGGCGTCCACCCGCTGGCACAAGCTGGCGGCAGCCA
CCTCGGGGGCGGTCGGCGGGGCCTTCGGCTTTGCCGCCTTGTTTATCGAACTGCCGGTGT
CGACCACCATCATGATGCGCGCCGTGGCCGACGTGGCCCGCAGCGAGGGCTTCGACCTGT
CCGAGTTCAGCACCCGGCAGGCGTGCCTGGAGGTGTTCGCGCTCGGTGGCAACTCGCCGC
GCGACGACGCCAGCGAGACCGGCTACTACCTGGCCCGCGGCTTCACCACCGACGTGATGC
GGCATCTTTCGGCCGAACTGGCTGGGCGTGTGGTGACCGGCCGCGACCTGACCCTGGGCG
TGGCACCGAAAGAAGCTGGAAAGCTGCTGGCGAAGATGGTGGAAAAGGTGGCGGCGCGCT
TCGGCGTGGTGGTCACTGAGAAATTCGCCGCACAGGCGGTGCCGATCGTCGGTGCTGCCG
CCGGTGCAACACTGAATACCATGTTCACCGACTACTACCAGGACATGGCGCGCGGGCACT
TCATCGTGCGCCGGCTCGAGCTGAAGTACGGGGAAGATGTGGTGCGCGCCTGCTATGACC
GCGTGGCGCATGGCGCGGTGAAGATCGAGCCAAGGCTGGAGTAGAGCCACGCCATGCGTG
GATGAGCCCTCGTGGCGGGTGATCCTTGCCTCGAGGGAACAATTGTTTTGCCAGTGCATG
CCTGTTGCCTGGCAGCCGGCATCCCCATCCTTTGCGGCACTCCCCCCGCAAGAGATTGCC
GCCATGATGTTCACCCCCCACCGCCTGGGTGCGTTGACGCTGCCCAACCGCATCGTGATG
CCGCCGATGACCCGCTCGCGCGCCGCCGATGGCAACGTCGCCACCGCGGAAATGGCCGCC
TACTATGCGCAACGCGCCAGCGCCGGCCTGATCGTCAGCGAAGGTACCCAGATCAGCCAG
CAGGGCCAGGGCTATGCCTGGACCCCGGGCATCCACAGCGCCGAGCAGGTGCAGGGCTGG
CGGCAGGTGACCGATGCGGTGCACGCCGCCGGTGGCCGCATCTACGCCCAGCTGTGGCAC
GTCGGCCGTGTCTCGCATGTGGCCCTGCAGCCCGATGGCGCGGCGCCGGTGTCTTCCTCG
GCATTGCTCGCCGAAGGCGTGAAAGTGTTCGTCGACCCGACTGGGGCGGGTCCCGAAGCC
GGTGTGGGCGAGATGATCCAGCACTCGATGCCGCGCGCGCTGCGCGAGGACGAGATTCCC
GGCATCGTCGCCGATTACGCGCAGGCCGCGCGCAATGCGCTGGCCGCGGGATTTGATGGT
GTGGAACTGCACGGCGCCAACGGCTACCTGATCAACCAGTTCATCGATTCGCAGGCCAAC
CAGCGCACCGATGCCTACGGCGGCTCACTGCAGAATCGCCTGCGCTTCCTGCGCGAGGTG
GTGCAGGCGGTGGTCGAGGTTGCCGGTGGCGAGCGTGTGGGCGTGCGCCTGGCGCCGCTG
ACCACGCTGCAGGGGGCGGTGGACGATACGCCGCAGGCGACCTATCTGGCTGCCGCACAC
CTGCTCGGTGAGATGGGGGTGGGCTACCTGCACATTGCCGAGGCCGACTGGGACGATGCA
CCGCCGATGCCGGTGGCGTTCAAGCAGGCGCTGCGCATGGTCTACCCGGGCACGCTGATC
TACGCCGGCAAGTACACCGCCGAGCGCGCCAACCCGGATCTGCCCGAGCGCCTGCGTACG
GGTGCGGCGCTGAATCTTCCGGATCGCGCCACGTTCTTTGGCGGTGGTGCGGAGGGTTTC
ACTGATTACCCGGCGCTGGAAGAGAGCGTCGCTGCCTGATTCTGGAGGCTGCCGGGCCGC
GGGCGGCACAACCCGGGTGCGGGGGGTTGTGCCGGCCGCTGGCCGGCATTTCAGTCAGGC
GGCGAGGGGTAGTGCCGGCCGCTGGCCGGCATTCCACTGCCGGATCACGGCTTGTCGCGC
ACCAGCGCGTCGGCCTGAACCACGCCGCCATCCTTGCCATGCAGGTACAGGTGCATGTCC
TGCTGCGGGTACGGGATGTTGATGCCGGCCTTGTCATAGCCCAGCTTCAGCTGCTCCAGC
AGCGTGACCTTGGTGCCGAACCAGTCGGCCGACTTCACGTAGCAGCGGATGCCGAGGTTG
ATGGCGTGTGCGCCCAGCTCGTAGACCACCACGTCCGGTGCGGGGGTCTGCAGCACGCGC
GGGTCGGCCTTCATCAGCGCCAGCGCGGTGTCGCGTGCCAGCTGGATGTTGTCCTCGTAG
CCGATGCCGATCACCAGTTCGACGCGGCGTGTCGGCTCCGCGGTGAGGTTGATGATCGGC
GCGGCGGTGATCAGCGTGTTCGGAATGGTGGTGTGCTGGTTGTCAGCGCCGGTTAGCACG
GTCTGGAAGATGCGCACTTCGCGCACGGTGCCGGTCTGGCCGGCCACCGTGACCACATCG
CCCACGCGGAACGGTCGCAGCGTCACCAGCATCACGCCCGAGGCGATGTTGGACAGCGAA
TCCTTCAATGCCAGACCGACCGCCAGGCCAGCGGTGCCGAGCACGGCCAGCAGCGGGGTG
ATCTGCACGCCCAGAGTCCCAATGGCCAGCACCACCACGATCACCAGTGAGGCGGCATAC
ACCACGTTGCGCAGGAAGCTGCCCAGCATCGGGTCCACACCCATGCGCGCAGTGGCGCGC
GGCATTGCATTGGACAAGCGACGTGCCACCCACAGGCCCACCAGCAGCACCACGATCGCG
GCCAGCAACGGCACGCCGTAGGTTTCCAGCAGGCGTTCCCAGTCGAGCGAGTGGAACCAG
GGCGTTGCGGCGGGGGCGGCGGGTGCTGCTGCGGCGATCATGCGGAAGTCCTTTGCTGAG
AAACGGTGTCTGCGTGGGGCAGGGCGTGCGTGCACGCCAGAAACACGAAGCCCCGCAGAG
GCGGGGCTTGCGTGCAGCAGCAGTATCGGCCGACGCCGATGAACACGACGTCAGCCTATG
GCCATCACGGCATCAGCCGTTGGCCTTCAGCTTGGCCAGGCGCAGCCAGGTATCGACCAC
GGTGTCCGGGTTCAGCGACACCGACTCGATGCCTTCCTGCATCAGCCATTCGGCCAGATC
CGGGTGATCGGACGGACCCTGGCCGCAGATGCCAACGTACTTGCCCTTGGCACGTGCTGC
CTTGATCGCCATCGACAGCAGCTTCTTCACTGCCGGGTTCCGCTCGTCGAACAGGTGCGC
AACGATCGAAGAGTCGCGGTCCAGGCCCAGGCTCAGCTGGGTCAGGTCGTTGGAGCCGAT
CGAGAAGCCGTCGAAGATCTCCAGGAACTCATCGGCGAGCAGTGCGTTGGACGGCACTTC
GCACATCATGATGATCTTCAGGCCGTTCTCGCCCTGCTTCAGGCCGTTCTGTTCCAGCAC
CTCGACGACCTTGCGGCCTTCTTCCAGGGTGCGCACGAACGGAATCATGACCCACAGGTT
GTCCAGGCCCATTTCGTTGCGCACGCGCAGCACGGCCTTGCACTCCAGCGCGAAGGCGGC
CGAGAAGCTCGGGTCGACGTAACGGCTGGCGCCGCGGAAGCCGATCATCGGGTTCTCTTC
GTGCGGCTCGTAGTTGCTGCCGCCGATCAGGTTGGCGTACTCGTTGGACTTGAAGTCCGA
CAGGCGCACGATCACCGGGTTCGGTGCAACCGAGGCGGTGAGGGTGGCGATGCCTTCGGC
CAGGCGGTCGACGTAGAAGCTGACCGGATCACCGTAGCCGGCGATCTTCTCATCGATCTT
CTTCTTGGTCGCCGCGTCCTGGCGGTCGTATTCCAGCAGTGCGTTCGGGTGGATGCCGAT
GTGGCTGGCGATGATCATTTCCAGGCGGGCCAGGCCGATGCCGGCGTTCGGCAGCTGGGC
GAAGTCGAAGGCGCGTTCCGGGTTGGCCACGTTCATCATGATCTTCAGCGGTGCCGGCGG
CATGTTGCCCAGATCGGTGGTGGTGCGCTCGAAGCCGAGCTTGCCTTCGTAGATGAAGCC
GGTATCGCCTTCAGCGCAGCTGACGGTGACCAGCTGGCCATCTTCAATGACCTTGGTGGC
GTTGCCCGAACCGACCACGGCGGGCACGCCCAGCTCGCGCGCGATGATCGCGGCGTGGCA
GGTGCGGCCACCACGGTTGGTGACGATGGCCGAAGCGCGCTTCATCACCGGTTCCCAGTC
CGGGTCGGTCATGTCGGCGATCAGCACGTCGCCCGGCTGCACGCGATTCATGTCGTCCAG
CGTCTTGACCACGCGGGCCACGCCCGAACCGATCTTGGCGCCGACGGCGCGGCCTTCGGC
CAGCACGTTGCCGCCCTTTTCGGTCAGCGCGAAGCGCTCGATCTGGGTGGCGTGGCTGCG
CGACTTCACCGTTTCCGGGCGCGCCTGCACGATGAACAGCTTGCCGCTGACACCGTCCTT
GGCCCACTCGATGTCCATCGGGCGGCCGTAGTGCTTTTCGATGACCAGCGCCTGCTTGGA
CAGTTCCTGCACGTCCTCGTCGCTGATCGAGAAGGTGTTGCGCAGTTCGACCGGAGTGTC
CTCGATCCTGACGCGCTCACCCGGGACATCCGAATACACCATGCGGATCGCCTTGCTGCC
GAGCGAGCGGCGCAGGATCGCCGGCTTGCCGGCCTGCAGGGTGGGCTTGTAGACGTAGTA
CTCGTCCGGATTGACCGCACCCTGCACGACCATTTCGCCCAGGCCGAACGAAGAGGTGAC
GAACACCACGTCGCGGAAGCCGGACTCGGTGTCCAGGGTGAACAGCACGCCGGAGGAACC
GACGCCCGAACGCACCATCAGCTGCACGCCGGCGGACAGGAACACGTCCTCATGCTTGAA
GCCGTGGTGGACGCGGTAGGCGATGGCACGGTCGTTGTACAGCGAGGCGAACACTTCCTT
GACCTTGTGCACGACATCGTCGGCACCGGTGACGTTGAGGAAGGTCTCCTGCTGGCCGGC
GAAGGAGGCATCCGGCAGGTCCTCGGCGGTGGCCGACGAACGCACGGCCACCGCCACGTC
GCCGCCGCCGTTTTCGGCGCTCAGCTTGGCGTAGGCGGTGCGGATGTCCTGGTCCAGCTG
CGGCTGCAGCGGCGCATCGATCACCCAGCTGCGGATTTCCTTGCCGGCGGCGGTCAGCGC
GTTGACGTCCTCGACGTCCAGCGTGGCCAGCTTGTCGAAGATGCGCTTGGACAGGTCGTT
GTGCGCGATGAAGTCCTTGAAGGCTTCAGCGGTGGTGGCATAACCGCCCGGCACCGAAAC
GCCCAGACCGGCCAGGTTGCCGATCATCTCGCCCAGGGACGAATTCTTGCCGCCTACGCG
GGCCAGATCGGCCAGACGCAGTTCGTGCAACCACAGGATGTTCTCGTTCAAGCGCGATGC
TCCGTTTGGCCATCGCCCGAGGCGGGCTGAGTGGCCGCGTCCGTAGGAAGAAGCCGATAT
GATGCCGGGCAGACCACTGTCGGCACAAGCTTGTGCTGGCGGCCTTTTTAAGCTTCGTAG
GGGGTAAAAGCGCGCATGTCGACCATCCGCCCGGTGTTCTACGTTTCCGATGGAACCGGT
ATCACCGCTGAAACCATTGGGCATAGCCTGCTCACCCAGTTCTCCGGGTTCAGCTTCATT
ACCGACCGCATGTCGTTTGTCGACGACCCCGAAAAAGCGCGTGAAGCCTGTGCCCGGATC
CAGGCGGCCGGGGAGCGGTACCAGGTCCGGCCGATCGTGGTGAACTCCTGCGTGGACCAG
AGCCTGAGCCTGATCCTGGCCGACAGCGGGGCGCTGATGCTGGATGTGTTCGCGCCGTTC
ATCGAGCCGCTGGAGCGTGAACTGGCCAGCCCGCGCCTGGCCCGGGTCGGCCAGGCCCAC
GGCATGGTCGACTTCGACACCTACCACCGCCGCATCAACGCGATGAACTTCGCCCTGACC
CACGATGACGGTATCGCGGTGAACTACGACGATGCCGACGTGATCCTGGTGGCGGTGTCG
CGCGCCGGCAAGACGCCGACCTGCATCTACCTGGCCCTGCATTACGGCGTGCGTGCGGCC
AACTATCCGCTGACCGACGAGGACCTGGAAAGCGATCGCCTGCCGCCACGCCTGCGCAAC
TACCGGCGCAAGCTGTTCGGCCTGACCATCGACCCGGACCGCCTGCAGCAGATCCGCCAG
GAGCGCCGCCCGAACTCGCGCTACGCCAACCTGGAGACCTGCAAGCGCGAGGTGGCCGCG
GCCGAGGTGATGTTCCAGATGGAGCGGATCCCGACGCTGAGCACCACGCATACCTCGATC
GAGGAGATTTCCAGCAAGGTGCTGGCCACGCTGGGGCTGCAGCGCGAGTTGTATTGATTC
CGGTAGAGCCGGTAGAGCCGGCCGCTGGCCGGCTGATCGATGGACCCTCGGCCGCGATAC
TGCGCTGCCGGCCAGCGGCCGGCACTACCTCAGGGCTTGGCTTGCGCATGTACGCCCCCA
CGTTGAAGCACCAACGTGTAGGATCGACCCATGGCCCGAGCCTTGCCCCGTACCGAACGC
ATTCCCCGCCTGAGCCGGTTGAGCTGGCTCATGGGCCTGTACGCGGAGAACTATCGCCAT
CTGGTGCGCCTGTTCGAACCGGCCGGACTGGCGGCGGGCAGCTACATTTCCTCGATCGGC
GACGGCCTGGATGTCCGCCTGGACGTGATCGAGTGCCACCGCTACACGGTGGAGCTGCGG
CTGACCTACTACCTGGCCGACCCGGTCACCGGCGAGCCTGATCCGTCGGCCTACGTCCGC
CTGTACCGTGATGCGCGCCAGGCCGAGACCACCCATTGCTACGTCGGCCGCCGCTGGCAG
GACACCATGGGCCTGTACCCGCCGCCGGCGGAACTGATCAGCCACCGCATGCGGATGAAC
ACCTTCCTCGGCAAGTGGCTGGAATACCTCGCCGAGCGCGGCCACGGCGTGGCCACCCTG
CGCCGCGATCCTGATGGCGCCACTGCGGCTGCCGAACGCCGCCTGTCGCTGGTGCGCTGA
TCGGCCATAATCCACGGCTGACCTGCCGCTGGATGCTGCCCATGCCGTACACCCCGATCG
TCGCCACCCTGGGCTACGTGCTGTCGCCCGATCGTCGCCAGGTGCTGATGATCCACCGCA
ACACCCGGCCCGGTGACCACCACCTGGGCAAGTACAACGGGCTGGGCGGCAAGATCGAAG
CGGACGAGGACGTGGCCGCCAGCATGCGCCGCGAGATCCAGGAAGAGGCCGGCATCGACT
GCACGGAAATGCGCCTGCGCGGCACCATCAGCTGGCCGGGTTTCGGCAAGCACGGCGAGG
ACTGGCTGGGCTTCGTGTTCGTCATCGACAGTTTCGAAGGCACCCCGCACGGCGGCAACC
ATGAAGGCACGCTGGAGTGGGTGGACCTGGACAAGCTTGATGCGCTGCCGATGTGGGAGG
GCGACCGCAACTTCCTGCCACTGGTGTTCGACGCCGACCCGCGCCCGTTCCACGGCGTGA
TGCCGTACCAGGACGGCCGCATGGTCAGCTGGTCCTACAGCCGGCTGTAACCCGGCGAAT
CGGGAGGGGGGCGATCTTTCGAGTGGGGATCAACCTTCCAGGTGGGTGCCAACCTTGGTT
GGCACGCTCTTCCGGTTGATTAATATCCGGGCAATATTGACGAACGAAAATTACCCGGGC
AATATTCGCGCATCACCTCCGATGCCATTGCCATGCCTGCGTCCCGACTCCCTCCCTTCA
GTTGTTTCGACGGCCACCGCCTGGTCGCTTCCGGTACCCCGGAAGTGGCCGCGCTGGCCC
TCAAGCAGCTGCGCGCCGACAACGCTGCCGGACCCTTGCTGGTGTTCGACAACGCTACCG
GCCGCACCCGTGATTTCGATACGCGCGGCAGTGACGCAGAACTGCTGGCGCGGGTCGTCG
AAGCCTTTCCCGCCGCCGTCGAGGCGGATGCCGACGTTACTGCCGAAGAGGCGCCGGCAA
CTCCGCGTGGCCGCGGCCGCCCCAAGCTGGGCGTGGTCGCACGCGAAGTGACCCTGCTGC
CGCGCCACTGGGCGTGGCTGGCCGAGCAGCCCGGCGGGGCCTCGGTAGTGCTGCGCAAGC
TGGTGGAGGCGGCCAGCCGTGCTGGTGCCGACAAGGACCGGCAGCGCCGCCACAGCGAGC
GTGCCTATCACTTCCTGCAGACCATCGCCGGAGACCTGCCGGGTTTCGAGGAGGCCATCC
GTGTCCTGTTCGCGCACGACCGGGCGGGCCTGGAAATGGCGTTGCGCAGCTGGCCCGAGG
ATGTGCGCAATCACGCCCTGCGCCTGGCCTTCGATGATTCTTCGGACCACGCAGACGGCT
GAGCCACTGCGCCGTTGCTGAGCGGCGGCGCCATCTGATCGCGGGCCACGGCCGCCCGCT
CCCCTTTGCTTGCTTTGCTGGCGGAAACGCCGGGCAGGGCAGCGCCTTGCCCAGAGAACC
CCATGGACACCCCCACGCATCCCATCCCCCCGGTCGCGCCGCCCCTCTGGCGCACCTATC
TGACCCTGCTGCTGCCGATGCTGCTGACCAACGCATTGCAGCTGGCCGCAGGCACGCTGG
ACAACATTTACCTCGGCCATCTGCTGGGTACGCAGGCGGTGGCCGCCGCCGCAGCGTTCT
TTCCTGTCTTCTTCCTGCTGCTGGCCCTGGTAATGGGTCTGGCGACCGGTGCGATGGTGC
TGATCGGCCAAGCCTGGGGCGCGGGCCGGCCGCAACAGGCTCGCGCGGTGGCCGGCAGTG
CGGTGGCACTGATTCTGCTGTTGTCAGTGCTGGTGATGGCGGTGGGCGGCGGTTTCGCGC
CACAGCTGCTGGCGGCACTGGGCACGCCAGCGCCGATCCTCGGCGAATCCATCGTCTACG
CGCGCGTGCTGTTGCTGGCTGCACCTGCATTCTTCCTGCTGTGGCTGGCCACCGCCGTGA
GTCGCGCGGTGGGCGATGCGAAGACGCCCCTGCAGGCGCTGCTGTTGGCCACCCTGATCG
GCCTGCTGTGCACGCCGCTGCTGATTCTGGGATGGGCCGGCCTGCCATGGCTGGGCGCGG
CCAGTGCGGCAGTCTCGGCGGCGCTCGCCTCGCTGCTGGCCCTGGCCTGGCTGACGTGGC
GGTGGCAGCGGATGGGGCACCCGTTGGCCCCGGGGCATGAGCTGCTGCAAGCCATCCGCT
TTGATGGAGCGCTGATCCGTTCGATGCTGCGCATCGGCATACCGTCTTCGTTGCAGATGC
TCAGCCTGGCCATTGCCGAAATCGTGCTGCTGGGCTGGATCAACCGCTATGGCTACACGG
CCACGGCCGCCTACGGTGCGGTCAATCAGTTGATGAGCTGGGTGCAGCTGCCGGCAATGT
CCCTAGGGATCACTGCCACCATCCTCGCCGCGCATGCGATGGGAGCGGGGCGTACGGCAC
GGCTGCCTGCCATCGCCCGCACCGGGGTGATGCTGGGTCTTGCGATGCTGACAGTCGTGG
TGCTGCTGGTGATGGCGCTGGCGCCGTGGCTGACTGGTTTGATCCTGGCGGCCGCAGAGC
CGCGCGAACTGGCCACGCAGCAGTTGCGCACGGTGGTGTGGGGCGTGCTGGCGATGGGAG
GCAGTGCGGTGCTGGTCGGAGTGATGCGCGGCAGCGGCACGGTGCTGTTGCCGGCATTGC
TGGGCATGGCTGCCGTGTTGCTGCTGGAGCTGCCGTTGGCGATGTGGCTGCAGTCCCGGC
ACGGTCTGGCCGGGCTGTGGTGGGCATGGCCGCTGGGGTTGCTGGCCATGCTGGTGATGC
AGGTGTTCTGTTTCGCGCACTGGCGGCGCCGCGTGCAGGCTGGGTAGTGCCGGCCGCTGG
CCGGCAATCCGCAATGGCCGGAGCAGCCGGCCAGCGGCCGGCGCTACCACTTCAGTGCCG
CTGTGCCAGCAGCAGGTGGAAGTGTTTTTCGCGCGCCTGGCCATCATTGCCGGTCGCGGT
TTCCCGGTGGCTGCGCCAGGCCGAGACGCGGAAGCCCGATACCCGCAGCGCCAGCTCCAC
CGTGTCCAGCTCATGCAGCTGGAAGTCGGCGGCGAATGGCAGGCTGCGCATGAAGCTGGC
ATCGCCGAAGGCCAGGCACAGGCGGCCGCCCCGGCGCAGCACCCGCGCCAGTTCGTCCAG
CACCGGGGCCAGGTTCGGCCAGAAGTACAGGGTGTTGACCGCCAGCGCGGCATCCATCGC
GGCATCGGCGACCGGCAGTGCATGGGCGTCGCCGTGTCGCATCGCCGCACGTTCGGCCAC
CCCGGCGTCGGCCAGCCGCTGGTTGCCGGCCTCGACCATGGCCGTGGACAGCTCGATGCC
CAGATAGTGGCTGCCGGTGGCCTGCAGCATCAGTGGCGCGAAGGCCGCATTGCCCGGGCC
GACCTCCAGGACCCGTTCGCCGGCACCGACGGCCAGCAGCCCGATTGCGGCCAGGTTGAG
TGCGCCGTTGCTGTGGTTCATCGAGTCGGCCACCGCCAGCGCGGCCTCGCCGTGGGGCTG
CCGCAGCTGTGCGGCCAGGGTGGGAGCATCCAGCATCATCATCGTCCGTTGCAGAGTTTC
GGACGTGGCGGCGGCGGGTCCGCCGGTGACCATAGCGCCGACCCTGTGGCTTGGGAAGTA
GGGAAACCCCGCTTCCGGGTGATGAGGAAATGTCCAGCGTCGCAGTCGGTGAGATCTGGT
TGTCCACAGGGGGTGTGGATTACGCGTGGGCAACTTTGTGGATAAGCCGCGACAGGCGCC
ACCCCCCTAGGCTGTCAAGATGGGTGGCGAAAAATTCACCGCTGGTGAGGGCAGGTGAGG
GAGCGGTGAAGGCGGGTCCTGCCAGTGCTGTCGCCAGCGGCGGCGCTCGCGGTAACCTGT
GGGCCTTGATGCTCCGTGAGACCCCATGAAACGTCACTTCTCGATGCTGCGCGAATTCCA
GCTGGCCGACTGGTTCACCCTGGCCAATGCTTTCTGCGGCACCGGTGCGGTCTTTGCCGC
GATGCGCTTCCTGCAGGACGGCGAGCGTGGCTACCTGCTGTTCGGCATGGCGCTGATCCC
GCTGGCCTTCATCTTCGACGCGCTCGACGGGCGCATCGCGCGCTGGCGCAAGTCCAGTTC
CACCCTGGGCCGCGAGCTGGACTCGCTGTCGGACGTGATCTCCTTCGGCGTGGCGCCGGC
GGCGCTGGCCTATGCCTGCGGCATGCAGGGCGGCTGGGACTGGCTGGTGCTGAGCTACTT
CGTCTGCTGCGGCGTCAGCCGCCTGGCGCGCTACAACGTCACCGCCGAGGCGCTGGCCGG
TGACGAGGGCAAGGTCACGTATTTCGAGGGCACCCCGATCCCGACCAGCCTGGTGCTGGT
GATCGTACTGGCGATTGCCGCCGGTACCGATGCCATCGGCCAGGACCTCTGGTTCGGCCA
GTGGCAGATCGGCCCGTGGCAGCTGCACCCGATGGTGCTGTTGTTCGCCCTGTCCGGGTC
GCTGATGATCAGCAAGACCCTGCGTATCCCCAAGCCATGAGCCAGCCCTGCGGAGGCCTG
CGATGACCAGCTCGGCCCACGACGCCGGCAGCAGCGATTTCGAAACGCTGGCGCGGCAGT
ACTTCGGTGCCTGGGGCGATGCGCTGCGCCACGCGAGCACGCCCGGTGCACCGGCCGGCG
GCGACCCCGGCAGCTGGCAACGGCTGTTCGACTGGTGGGGCCAGCTGTTGCCCGAACAAG
GGCAGGGCGCGCCGGAAGATGCCGTGCGCCGTTTCCGCGAACAGGCCGGCAGCTGGTACG
GCACCATGCAGGAAGTGGCCGCGCGTTTCGCCGGCCGCGATGCCAGCAGCGCCGAGGTGG
CCCAGGCCTGGCGCGAGGCAGTGCAGGGGCAAGGCGATGGCATGCTGCAGTGGATGCTGC
AGGGCGCCCGTGGCAGCACCCACGCCGGCGCCACCGCGCCCGAATTCGCCGCATGGCTGC
AGCAGTTCCAGCTGCAGGCGGGCCCGTGGCTGCAGAGCCCGGCATTCGGCCCCGGCCGCG
AGCACCAGGCGCGCTGGCAGGCGCTGCTGCGGGCGCAGGAGGAGTACCAGCAGCATTCGC
GCGCCTACGTTGATCAGATCAGGCAGGCGTTGGACGAGGCCTTCGCGTTGTTCGAGCAGC
GTCTGGCCGAGCACGAACAGCCCGGCAGCCAGTTGACCAGCGCCCGCGCGATGTTCGACC
TGTGGATCGAAGTGGCCGAGGAGGCCTACGCCAAGGTCGCCATGTCCGAACCGTTCCAGC
AGGTGTACGCCTCGCTGGGCAACGCGCAGATGCGCCTGCGCGCCGGCCTGCAGCGCGAGG
TGGAACAGATGAGTGAGCGTATCGGCCTGCCGACCCGCAGCGAGATGGACGCCGCGCATC
GCCGTATTGCCGAACTGGAGCGCAGCCTTCGCCGCCTGCAGGCACAGGTGGCGGTGCTGG
CGGGGACCGCCGCGGTCGATCCGGTGTCGCAGCCGGCACCGGCGAAGGTGAAGCCGGCCG
CGCGCAAAGCCGCGAAGAAGGCCGCGCCGGCGAAGAAGGCGCCTGCAAAGAAGGTGTCTG
CGAAGAAGGCTGCGTCTCGCGCGTCCACTCGGGCGCGTGACCGATGAAAGGACCGCTGGG
CTTCAACGCCGATGACCTGATGCAGGAAACCCTGGCCATGCAGCGCACGCTGATGGAAGG
GCTGAAGCTGCTGCCGCAGGTGGAAGACGTGGACTATGGCGTGACCGCGCGCGAGGAAGT
CTGGCGTGACGGCAAGGTGGTGCTGTACCGCTTCGTCGGCGAACAGGCACCGACCCGGCG
CACACCGCTGCTGATCATCTACGCGCTGGTCAACCGGCCGTACATGGTCGACCTGCAGGC
CGACCGTTCGCTGGTGCAGAAGCTGCTGGCGCTGGGCCAGGACGTGTACGTGCTGGACTG
GGGCTACCCGGACCGGTCCGAACGCTTCCAGACCCTGGAGGACTACCTGCTGCGCTACAT
CGACGGCGCGGTCGATGCGCTGCGTGCGCGCAGTGGTGGCCCGGTGGACCTGCTGGGTAT
CTGCCAGGGCGGCGTGTTCGCACTCTGCTACGCCGCGCTGCGCCGGCAGAAGCTGGGCAA
GCTGATCACCATGGTCACCCCGGTCGACTTCCAGACGGCTGACAACATGCTCTCGCATTG
GGCGCGGCAGGTGGACGTGGACCTGCTGGTCGACACGCTGGGCAACATCCCGGCCGACCT
GATGAATGCCAGTTACCTGATGCTCAAGCCATTCCGCCTGAACGTGCAGAAGTACGTCGG
CCTGCTCGACATCCTCGATGACAAGGCCGCGCTGGAGGATTTCCTGCGCATGGAGAAGTG
GATCTTCGATTCACCGGACCTGGCGGGCGAGGCGTTCCGCGATTTCATCAAGCAGTTCTA
CCAGGGCAACGGGCTGGTGAACGGCACGGTGCGGATCGGCGAGGAAGCGGTGGATCTGTC
GCAGGTGACGCTGCCGGTGCTGAACATCTATGCCGAGCAGGACCATCTGGTGCCGCCGGA
TGCCTCGCGCGCGATGCGCGGGCGTTTGGGCACGGACGACTACACCGAGTCCAGTTTCCG
TGGTGGGCATATTGGTATCTACGTTTCCGGCCGCGCGCAGCGCGAAGTACCGGCCACGAT
CGATGGCTGGTTGAAGGCGCGCGATCTGTAGAGTCGAGCCATGCTCGACTGACTTGGGGG
GATGATGTACCGGATTTTGTTGATTCTTGCGGCACTGCTGACAGCACCACTTGCCCACGC
CGCACCCAGTACGGATGCACGCCGGGAGATCGCCCAGCTGATCGCCAGCCTGGACGGCTC
CCAGTGCCGTTTCCAGCGCAATGGCAGCTGGTACGGCGGCAGCGACGCGCGCGCGCACCT
GCAGCGCAAGTACGATTACCTGCTGAAAAAGGGCATGGTGGACAGCGCCGAGCAGTTCAT
CGAGCGCGCTGCCAGCCAGAGCAGCATGAGTGGCAAAGCCTACCGCATCCAGTGTCCGGG
GCAGCCTGAACAGACCGCAGCCGCCTGGTTCGGCGCACGCCTGCAGGCCCTGCGCCACCG
CACGCCGTAGACATGGGGGCGGTGTAGAGTCGAGCCATGTTCGACTGCCTTGTCCGTTTC
CCGGAGCTGCCGCCATGAACACCACGCCCAAAACGCTGTCGCGTTCATTGAACGACCGCA
TGATTGCCGGCGTGATGGGCGGCATTGCCCATCGCTTCGGCTGGAATGCGACCCTGCTGC
GGTTGATCTACGTGTTGGTTTCGCTGGCCTCCGCCGCCTTCCCTGGCATCCTGGTCTACC
TGATCCTGTGGCTCCTGATCCCCAACGAGGCCGATTGAAGACTGGAGCAATGCCCTGGCC
GATCTGGCTGCGCGCGCTGCAGGTGCTGGGCGCGGTGTGGACGTCACCCAATTCCCTGCT
CGGCGTGATCGGCGGCCTGGCCGGCATGCTTGGCGGCGCGACATTGCGCTGGAGCGGCCG
TGACTGCGCGCTGGTGTTCGACCGCTGGCCGTGGGGGCCAGGCGGGGCGATCACTCTGGG
GAACGTGATCCTGCATACCGGCCATGACCTGGGCATTTCCTGCCGCACCTATGCGCATCA
GGCAGGGTGGGGCGCGGAGCCGCTGATCCGGCTGGATGATCACGAACGGGCGCACGTGTA
CCAGTACATGGTGCTGGGCCCGCTGTACCTGCCGGTGTACCTGCTGTGCGGCGGGGTGAG
TGCGCGCAATCCGTTCGAACGGGCGGCCGATCATTTCGCCCGGTTCGGGCGTGGCTGGTG
GCCGTAGTTTCCAGCCAACGGCGCAGCCCCTCGTGGGTGGTCGCGGAATGCGTTTCATGC
GATTGGGCCGGGCGGGGTGGGTTCGCGGGACACGCCGTGAACCCGTCCCTGGGGGCTCGA
TGGCGCCATCCATGGCGCCAACGGTCCCGCGAACCCACCCCACCCGGCCCCTGACAGTTT
CCGTGCGCGTCCAGCCACGGAGAAGAAATAGAACAGCAGAAGCGGGTCGCGCGCTGCGCT
TGCTCGCGAGCGGGGCATGGCTTGGCTTGGCTCTACAGGAAGCAACAAATCAGCCGGCCA
AGCTGTTTTTGCTTTTGATCTTCTTTTTTCTTTTCCGTGGGGGGAGGCAGGCATCAGGAA
CCTGTCAGCGGCCGGGAGGGTGGGTGGGGCGGGGTGTCCGCGGCATGGATACCGCGGCCA
AGCCCTCAGGGACGGGTTCACGGCGTCCCCGCACTACCCACCCTCCCGGCCAGCCCCCGG
GAAACCAGCTTTCCGCGAACAACCAAACCACCCACGAGGGGCTGCGCCGTTGGCGGGAAT
CCCCCCACGGATTCGTTAGCCGGAAGTTAAAGATCCGTAAGCATTCTGCTGCGATCCCGC
AGTCATCTGCATGCAACCGATCGTCATTAGACTTCGTGACGTTCCAGTCAGGTTCGACGC
GGTAAGCTCTCCCTCGATGAGCTCGCAGCATCGTTCATCGAGTGCAGTACGCAGTAGCAA
TTTGGAGGAATACATCACATGGCAATCGTTCTTTATGTCGGTGGTAGCAAGGATGGCGAG
AAGGGCGTGGTGCCCTACGGCTTCAGCAAATCCCGCGCCGACACCGCGCTGGGGCCGGAG
TTCTACACGGAGCGGTTCATGGAACTGCAGGGTGTCGGCAAGGTCCGCCTGATGGCCCTG
GAAGGCATGCGTGACGAGATCGTCATGCAGCGCGCCGCCCGCCACTACCGCTGACCTTCG
CAACACGCGGCAGGGCGCGCCCACCATCGCGCGCCCGCGCCGGCATCCCAGCCCAGGGCC
AGTCCGAGTCCTCTCTCCGCCAGGATGCCGGCGTCCACTCCGGCCCCGCCGCTGAACCTC
GCCCCCTGTCAATGCCTTGTCCGGCTCCGTCGTGGATTGCCAGAATGGGATCTTCCCGTA
CCGCGGCACAGACCTGAAGCAATGCACGACGCCAAGAACGCCCAGAGCGCGCTCGCCCAG
CAGATCGCCCAGACCATCGCCGACGAGATCGGTGCCCAGTCCGCCCAGGTGCGCGCCGCC
GTCTGCCTGCTCGACGAGGGCGCCAGCGTTCCGTTCATCGCGCGCTACCGCAAGGAAGTG
ACCGGGGGCCTGGACGACACCCAGCTGCGCAACCTGGAAGTGCGCTTGACCTACCTGCGC
GAGCTCGAAGACCGTCGCGCAGCGGTGCTGGCCAGCATCGGCGAGCAGGGCAAGCTCAGC
GACGAGCTGCGTAACGACATCCTGGCCGCCGACACCAAGAGCCGGCTGGAAGACCTGTAC
ATGCCGTACAAGCCCAAGCGCCGTACCCGCGCCCAGATCGCCCGCGAGGCCGGTCTGGAG
CCGCTGGCCGATGGCCTCCTAGCCGATCCCACGCAGGACCCGCAGGCCTTCGCGGCCGCC
TTCGTCAACACCGACAAGGGCGTGGCCGACACCAAGGCCGCGCTGGAAGGTGCGCGCGCG
ATCCTGATGGAGCGCTGGGGCGAGGACGCCGCGCTGGTCGGCGAGCTGCGCACCTGGCTG
GGAGAGACCGGCGTGATCCGTGCCCGCGTGGCCGAGGGCAAGGAAACCGAAGGCGCCAAG
TACCGCGACTATTTCGAACATGCCGAATCTCTGGCGAAGATTCCTTCGCACCGGTTGCTG
GCGCTGTTCCGCGCGCGCCGCGAAGAGATCCTGTTCCTGGAACTGGACCCGGGCAGCGAT
GCCGAGGCCGGCCACCAGTACGCCGAAGGCCGCGTGGCGCGCAGGGCCGGGATCGCCGAC
CGGGGCCGCGCCGCCGATCGCTGGCTGCTGGACGCCTGCCGCCTGACCTGGCGCGCCAAG
CTGCACACCCATCTGCTGCTGGACCTGTTCAACCAGGCCCGCGAGAAGGCCGAGGCTGAG
GCCATCGCGGTGTTCGGCGACAACCTGAAGGATCTGCTGCTGGCCGCACCGGCGGGCCCG
AAGACCGTGCTTGGGCTGGACCCGGGCATCCGCACCGGCTGCAAGATCGCCGTGGTCGAT
GCCACAGGCAAGCTGGTGGCCACCGACACCATCTACCCGCATGAGCCACGTCGCCAGTGG
GACCAGTCGGTGCAGACGATCAAGCAACTGTGCGCCAAGCACAACGTTGAACTGATCGCG
ATCGGCAACGGCACCGCCAGCCGCGAAACCGACAAGCTGGCCGGCGAAGCGATCAAGGCT
GCCGCCAACCCGAAGCTGCAGAAGGTCGTGGTCAGCGAGGCGGGCGCCTCGGTGTACTCG
GCCTCCGAGTTCGCGGCCAAGGAGTTCCCGGGGCTGGACGTGTCGCTGCGTGGCGCGGTG
TCGATCGCGCGTCGCCTGCAGGACCCGCTGGCCGAACTGGTCAAGATCGAACCCAAGGCG
ATCGGTGTCGGCCAGTACCAGCACGATGTGGACCAGTACCGGCTGGCACGGGCGCTGGAT
GCGCGCGTGGAGGACTGCGTGAACGCTGTGGGCGTGTACGTGAACACCGCATCGGCCGCG
TTGCTGTCGCGGGTGTCCGGCCTGTCGGCCACGGTGGCCGAGAACATCGTGCGCCATCGT
GACGAGAACGGCCCGTTCAAGCGCCGCAAGGATCTGCTGAAGGTCGCGCGCTTGGGCGAG
AAGACCTTCGAACAGTGCGCCGGCTTCCTGCGCATCGCCGACGGCGACCAGCCGCTGGAT
GCTTCGGCGGTGCACCCCGAAGCCTATCCGGTGGTCGAGCGCATCGTGGCCAGCACCGCA
CGCCCGATCAAGGCGCTGATCGGTGATGGCGGCTTCCTGCGTGGCCTGAAGGCCGAGCAG
TTCACCGATGACACCTTCGGCTTGCCGACCGTGCGCGACATCCTGAAGGAACTGGAGAAG
CCGGGCCGCGACCCGCGTCCGGAGTTCAAGGCTGCGCGCTTCGCCGAAGGCGTGGAGGAC
ATCAAGGACCTGCGCGAGGGCATGGTGCTGGAAGGCGTGGTGAGCAACGTGGCGGCCTTC
GGTGCCTTCGTCGATATCGGCGTGCACCAGGACGGCCTGATCCACATTTCGGCGCTGTCC
GACACCTTCGTGAAGGACCCGCGTGACGTGGTCAAGGCTGGCGATATCGTCAAGGTGAAG
GTGCTGGAGGTGGACGTGGCGCGCAAGCGCATTGCCCTGACCCGGCGCCTGGACGATACC
CCCGGGCAGGCCACCAGCCGCCCGGGCCAGCGTGATGAGCGCGGCCATGGGCAGGGTCCG
CGCCGGGATGCAGGCGGCCAGAACCGCGGGCCGAACCGGGGCCAGGGCAATGGTGGCCGT
CCCGCCGCGTCCGCGCCCCCGGCCAACAACGCCCTGGCCGAGGCCTTCGCCCGCGCCAAG
CGTAGTTGAGGACCGTGTTCCCCGTCACGCTTGATTCGTGGCGGGGGACTTGTCGATTTT
CCCCGTGATTGCGCACACTTGCGCTTGAGGGGAGGCGTCCGGCCACCCCGCTGTCGCTGG
GGAGGGCCATGACGCCAGCAGGACCCGTCGTCTTCGTTGAGGTCTGCAGCGTCGCGCTGC
GGCCGCTGCCTGCCTGCGCGGGCCGGGGGCAGCGGTGATGGCGGGCCAGGGCACCAACGG
CAACGGGTTGCTGGAGCGCCGCCTGCAGGCGCTGGCCGAAGAGCGTCGGCGGCTGGCGAT
GATCATCGATGGCACCGCCGCGGGCACCTGGGAATGGAACGTGCAGAACGGCGAGATGCG
GGTCAACGCGCGCTGGGCCGAGATTGTCGGTTACCGCCTGGAAGAGCTGGAGCCGGTCTG
CCAGAAGACCTTCCTGAAGCTGGTCCATCCCGATGACATAGCGCTGTCGGACGCGGCACT
GGACGAGCATTTCGAGGGGCGCACCGACAACTACGCGTGCCTGCTGCGGATGCGCCACAA
GAATGGCCAGTGGATATGGATCCAGGACCGTGGCCGCGTCTTCGAATGGGACGGGCAGGG
CAAACCATTGTGGATGGCCGGTGCGCATGCCGACGTGACCGAGCTGCAGCAGGCCCGACA
GGATGCGGCCGAAACACGGCAACGCCTGCAGGCCGTGGTCGATGCCTCCGACGAGGTGGC
GGTGATCGCCACCGATATCGATGGCACCATCACCCTGTTCAACACCGGCGCGCAACGCCT
GCTGGGCTACAGCGCGGCGGATGTGGTCGGCCAGCGCCGGCTGGATGCCTTCCACGATCC
GCAGGAACTGAATGCCTGGCTGCGACCGCTGGCCGATGCCGATGGCCAACTGCCAGATGT
GTTCGAGGCACTCAGTGCGCGTGCCGATGGCCAGACCTATTCGCGGCAATGGACGCTGCT
GCGCAAGGACGGCCAGCCACGCCAGGTACGCCTCTCGATCAGCCGCATGGACGGTGCCGA
CGGTGTACGCATCGGCTATGTCGGGATGGCCATCGACATCACCGAGATCCTGCAGGCGAG
GGCCGAAGCGCGCTTGTCCGCGGAGAAGTTCGCCGGTGCGTTCACCTCGGCTGCGCTGGG
CATGGCGCTGGTGTCACTGGAAGGGCGATGGCTGGACGTCAACGATGCGCTGTGCCGGAT
CCTCGGCTATCCGCGGGAAGAACTGCTGCAGGTGGATTTCCAGCGTCTCACCCATCCTGA
TGACCTGCAGACCGACCTGGCCCTGGTGCAGGACCTGCTGGCCGGGCGTCGCAGCCACTA
CCACCTGGAAAAGCGTTATCTCGATCGCGATGGCAAGGTCATCTGGGCCCGATTGTCGGT
CTCGCTGGTGCGCAACGAGCATGGCGAGCCGTTGCATTTCGTGTCGCAGATCCAGGACAT
CACCGCCCAGCGCAGCAGCGAGCAGCGGCTGTTCGAGAGCGAACAGCGCAGCCGCATCAC
CCTGGATGCCGTGGCCGACCTGGTGCTGAGCGTCAGCCTCGATGGCCGTATCGATTACGC
CAATGCCGCTGCAGTACGCATGTTGGCCGGCGATGGCGCGTTGTCGCTGGCCGGACACAA
GGTGCAGGATGTGCTGGCGCTGACCACCGAATACGCGCCGGGTTCGGTGCTGGACGTGTC
GGTACTGCTGGATCCGGACAGCAATGCGGTCGACCTGCATGCCGACCTGCTGCTGCGCCT
GGGTGCCGCCACGGTGCCGGTGGACCTGACCCGCGCCTGGTTGCGCGATGACGAGGGCCA
CGTGCGAGGCGCGGTCTGGGTGCTGCGCGACGATACCCAGCAGCGTGCCCGCCAGCGCGA
GGCGCGTCATCTGGCCGAGATCGATCCGCTGACCGAACTGAGCAACCGCCGTGGCTTCGA
GGTGCATCTGCAGCAGGCGATCACCCGCGTCGAACGTACCGGCCAGGCCGCGTCGCTGAT
GTACATCGATCTGGACCGGTTCAAGCCGATCAACGATACCTGGGGCCATCTGGCTGGCGA
TGCGGTGCTCTGGGCAGTGGCCAGTGTTCTGCGTCACGGGGTGCGCGATTCGGATGTGGT
GGCGCGGCTGGGCGGCGATGAGTTCGCGGTGATCCTGTCCGGTTGCACGCCGCGTCGTGC
AGCGCGCATTGGCGGCGAGCTGCTGCATACCCTGGCGTCGCTGTCGATTCCGTGGGACCA
GGACCGGTTGCGGGTAGGGGCTAGCATCGGCATCGCGCCGCTGGCCGGAGGGATGAGCGT
GGACCAGGCGGTGGCCGCGGCCGATGCCCAGTGTTACCGGGCCAAGGCGATGGGCCGCAA
CAACGTGCAGGTGCAGGGCGAGGCCAGTGAGCTGCCGGGCGATGATTCCGAGGTCGTCGA
GGGCTGATCTCAGCCTGTGAGAGGGCGGGCGCAAATACTCCGCGCACCTCCTCTCTTACA
GGTGATCCCATGAATGTCTGCAACCCGATGGCGGTGCGTGCCTTCGCCCCGGCCCTGGTC
GGCTGGTGCCTGGCCCTGGCGGCCGGGCTCCGGCTGGAGGAGGTGCGTGAGGACCGTCTC
GCCCAGGCAATGTTGCCGGTGCTGCAGGCGAGCGTGGTGGCGCTGCTGGCCCTCACCCTG
GCGTGCACGGTGGCGGCCAGCCTGGTGCTGTGGCGGCACAGGCGCCGGGATCACCGTCGC
GTTGATGCCGGCACTACAGAGGCGCAGCATCCATCAGCAGGAACCGGCATGGCGCGCGCT
GGAAGGCATTGATCTGCGGCACCAGCCGCTGGAAATGTTCGCTGGCGCAGTGGATGTCCA
GGGCGGCGCGGTCAGGCCATTGCTCGATGAAGATGAAGTGCCCGGGATCCTTCTGGTCCA
CGAACAGTTCATAGCCGAGGCAGAGCGGCTCGCGCTGCGTGCACGCGACCAGTTCCCGGT
ACAGCGGAAGCACGGTGTCCACGGCATCGGGATGGATGAAGTCTTCGGCGATGACCTTGA
GCATGCAGGCACCTCTGGATGGGGCCCTGCAGGATAGTGCCGGCGGGTGGCCGGCACCCA
TCCCGTCAACGCAATACTGCGTCCGCACTGACCAGCTGCACATCGTGCATCTGGTTGAGG
TAGGCCTCGTAGTAGCCCTTGTGCGAGGCACCGACGATGGTCAGCATGCGGGTGCCCGGG
TGCTGGCCGAGCACGTCGCGCATGTTGGCGACCATGCGCAGGTTGCGGGTTTCCCAGTAG
CCCACGTAGTTGCGGCCGAAGCCTTCCGGCGAGGGTTCGACGAGCGTCGCGCCGAAATCG
CTGTTGAAGGCCAGCATCGCGGCCTCGGGTGCGTTGTAGGCGCGATACATCGCGAGCAAC
CCATCCGGTTGAGCAAGATTGGCTTCCAGTCGTTCATCGGCCGCCCTGCGCGCTTTGGCG
AAGGAATTGTCCCAGGCACCGCGTATGGCGGCAGCGTAGGCCTTCTGCTGCGATTCCGGT
GTAGGCGAATCCGCAATGTGGTCGTCGACCGCCCACAGCCGCTCCAGCCCCAGGCGCGCG
GCGAGGACGCCGGCCACCAGGCCGGCCTCGTTGCGGCGTGCGATGCGCGTGTCGAGGAAC
TGCACCAGCTCCGGTGTCAGGCTGTCCGAGGCACGTCGCTCTTCGCTGGGCAGCCGCAGC
CATTGGACGACTGCCGAGCTGCTCTCGCCCGCAGCCAGGAACACTGCGGCCAATCGGCGT
CGCTGGGCAGCGGTTGGCGCCTTCGGCCAATCCGCAAGCAGGCGTTCCATCTCCACGTTG
GCGCTGGGCACGTCCAGGCCGGTGGCGGCCTGCGCCGGTGCCGGATCGACGCAGTAGTCC
GCTACGCTGTCGGCGTATCGGGCCGGATTGCGGCGCATGAAGTCACACTGCAGGCCGGAC
AGGTTCTCCACTGCGATCGCGGTGGGCCGCCAGGCTTCCAGGCGCTGCAGCAGAGGTTCC
AGCATCGCCGGCGTGAAGGTCTCCGGCAGGCTGGACAGGTGCGGGCTGCCCAGCACCAGC
ACTTCGTTCGGGCGCCCTGCGGGCGGTCCCTTCAGCTGGTCCGGGTGGAAGGCCGGTCGA
TAGGCGGTGTCGTTGGCCAGCGCGCTGCTGCTGCACACGGCCAGGAAGAGAAGGCTGGCA
AAGCGAGGGAACATGCGATCTCCATGTCGATGAGCATCCTGCGGGACCTTCATGCTGGTC
ATATTCTCCTGCCGCGGAATCCCGCATTGGTCATGTAAACCTTTTTGCCTTGAGCTGCAT
CCTTCTGCTGAGCGATGCTGTACCCAGCGCTCAGGCAATGCAGAACATGACGTCCGACGA
CTGGACCATCGACAGTCCGCGGCTGCACCTCCGGCCATTCACGCCCCGGTGTATTCCTTG
GCCTGGCAGGCCTGCATCGAGCCCGTGACGCAGAACCCGAACTGGGCATCTGGATCGCAG
AAATGATGCATGGGCACGGCTATGGTCGCGAAGCCGTGGCGGCGGTGTGGTCGGCCGCCT
CAGGGCGCCTGCGCTGTGCTGCGTTCCGCTATCCGGTGGCCGAGCAGAACCGGTCCAGCC
GTTCCCTCGCTGAGTCCCTCGGGGGACCGCCTGTAGCACGTGAGCAGGGCGTGAAGTACA
CGGCAATCGTCTACCGCATTCCGGCTGCAATGCACGGAGTTGCGACGGACGTCGCGGAAT
CCCGCTAAAGCGGCTGACGGCATCGCCGATACTCCCTCTGGATCCCGCTCCAGTCACCCG
CCGCAGGACCCCAGGCTGCCCCCGATGGGCGGTCCGCGCAGTGTGTTCCGCCGCTCCCAG
ATGCCGATCGCACCCGCAGCAGACGTTCTTGGCAGTCGCTCGAGAGGTGCCGTTGGCACC
TGTAGTCCCTGGCAACTGATGTTGCCGCCGGGCATCCCGCCCGTCGGGTCACAACCGCTT
ACCGGACACCGAGGATCAGACAATGCTCATTCCAGGCTTCACGGCAGGCGCGCAGGCGCC
GGCCGAGCTGCACACCCGTTGGTCGCCGTGGCGTGCGCTGCTTGGCGTACTGGCGCCGCA
GCAACGCACCAGCACAGAGAAGGCGATGACCGAGCGCACCGAGCTGGAAGCGCAGGTGGC
CGCGCTGCATCGCGTGCAAGCCGTCATCGAGTTCGCGCTCGACGGCACCATCCTGCAGGC
CAATGACAATTTCCTGCACGCGATGGGCTACCGGCTGGAGGAGATCCAGGGCAAGCATCA
TTCCCTGTTCGTCGACCCCGAGCTGGCGCGCAGCGCCGAATACCGCGACTTCTGGGCGCG
CTTGGGGCGCGGCGAATACGACGCCGGACAGTACCGCCGCTTCGGCAAGGGCCAGCGCGA
GATCTGGATCCAGGCCTCGTACAACCCGGTACTGGACCGCCAGGGGCGGCCGTACAAGGT
GGTCAAGTTCGCGACCGACATCACCGCGCAGAAGCTGCAGGCGGCCGACTCGGCGGGGCA
ACTGGCCGCGATCACCAAGTCGCAGGCGGTGATCGAGTTCAGCATGGATGGCCGCATCCT
GTCGGCCAATGACAATTTCCTGGCCGCCACCGGCTACAGCCTGGACGAAGTGCGCGGGCA
GCACCATTCGTTGTTTGTCGAGCCCGAGCATCGCAGCAGCATCGACTATCGCCAGTTCTG
GGAGAAACTGGGGCGCGGCGAATACGACGCCGGCCAGTATCGGCGCCTTGGCAAAGGCGG
GCGTGAGGTCTGGATCCAGGCATCCTACAACCCGATCCTGGACCTCAATGGCAAGCCGTT
CAAGGTCGTCAAGTACGCCACCGACATCACCGCGCAGGTGCATGAAAACCAGGCCATGCA
GCGCGCGGTGGCGCAGACCCGCGAGGTGGTGGCCGCGGCCAAGCAGGGCGATCTGACCCA
GCGCGTGTCCACCGCCGACAAGAATGGCTCGATCGCCGAACTGTGCGAAGGCGTGAATTC
GCTGGTCGAGGCGATGGCCGCGATCATCGGCCAGATCAAGTTCGCCGCGGACACCATCGC
GGTCGGCGCGACTGAAATCGCACAGGGCAACAGCGACCTCTCGCAGCGCACCGAGCAGCA
GGCGGCATCGCTCGAGGAAACCGCGGTGTCGATGAAGGGCCTGGCCGAGACCGTGCAGCG
CACCGCCACCAACGCGCGCCAGGCGAGCCAGCTGGCCGGTGGAGCCGCCGATGTCGCTGC
GCGCGGCGGCAGTGTGGTGCATGAGGTGGTCGAGACGATGGCGGTGATCAATGCCTCGTC
GCGGCGCATCGTCGACATCATCGGGGTGATCGACGGCATCGCCTTCCAGACCAACATTCT
CGCGCTGAACGCAGCGGTCGAGGCGGCGCGTGCCGGTGAACACGGCCGTGGATTTGCCGT
GGTTGCCACCGAGATCCGCGAGCTGTCGCAGCGTTCGGCCAGCGCAGCGAAGGAGATCAA
GCACCTGATTGATGAGTCGGTTGCCAATGTGGGTGCCGGTACGGCGCAGGTTGAGAGCGC
GGGCCGCACCATGGACGAGATCGTGACCAACGTCCGCCGGGTGAGCGACCTGATGACCGA
AATCAGCACTGCCTCGCAGCAGCAGAGCGACGACATCCAGCAGATGAACCAGGCCGTCGA
TCTGATCGACCAGGGCACCCAGCAGAACGCGGCCCTGGTCGAGGAGGCGTCGGCGGCGGC
ACGCAGCATGGAAGAGCAGTCGGCGCAGCTGCTGCAGACGGTGGCCAGCTTCCGCTTGCA
GGGCGGCGCCGGGCACCGGCACGGAGCGGCGGCGCTGCATGCGGTCTAGGCGCGGCGACC
GGACTGTTCTTCCTTGGTTTCGGTGTCGCCGCGTACGCAGTTGCGACCGGCATGCTTGGC
GCGATACAGGGCCTGGTCGGCGCGTTCGACCAGGCCGCGCGGATCGCCGTCTTCGCCGGG
TGCCTGCCAGGCCACGCCGATGCTGATGGTGACGCTGGAAACGGGGGCGGGCAGGGCTGC
GGCTTCGACCGAAGCGCGCAGCCGTTCGCCCAGGCCCAGGGCGTGGGTGGCATCGGGCGA
GGGCAGGGCGGCGATGAACTCTTCGCCGCCATAGCGGGCCAGCAGATCGTCGCCCCGTTG
CAGGCAGCCATCGAGGATGCCGGCGACGGCACGCAGGCGCCGATCACCTTCCGGATGGCC
GTAGGTGTCGTTCAGCCGTTTGAAGTGGTCGATGTCGATCATCAGTACCGCCAGGCCCTG
GCCCTGGCGGCGCGCGCGGCGGTGGGCCCCGATCCAGCGACTCATCGAAGCTGCGCCGGT
TGCCCAGTCCGGTCAGCGGATCGCGCCGCGCCAGCGTTTCCAGTTCATCGCGCTGGCGCT
GGATCTCGACCTGGCTCAGCACGCTGCGCAGCGCATAGCCGAGCAGGGAGCCGATGAAGC
CGACCGTGGCCAGGGTCGGCTGCAGGCGCGCGACCAGAAGCGCCACCAGCATCAGCAGCA
AGGGCAGCATCAGTGGTACGCCGGCATCGACGATGCGCCGCAGGCTGCGGGATACCTCCA
TTGCCGGGCAGCGACGATGGCTGCCCGCCAGGATGGCCAGCAGCACGAACAGTCCACTGA
TCAGCAGGTCGCCCCAATTGCCGTCGGGCACCTGCGGCTGATAGGTATTGATGTAGAAGG
CCAGCAGGAAGTAGCCCAGCGCGTAGATCGTCAGCGTCCGGAAAAAATCGCGGCGGTCCG
GATCGTCCTCGGCCAGGAAACGGATCAGTCCGAAGCAGAACACCAGGCTGTTCTGCACGC
CGCTCATGGTGTTCAGGCACTGCGTCCACAAGGCGGTGTTCAGCGGCGCCATGGCCCGCG
CATGCAGGTAGTACAGCAGCCAAAGCAGGGCAATGATCCCGAGGTCCACCGCACGGATGT
AGCGGTTCCCGCCGCCCGGGCTTGCAGCGACGTAGGTCAGGGGGATCCGGTAGAACACGT
ACAGGATCAGTGTTGAGGCGGTCATCTGCGCAGGGGCGAGGCCGGCCACATTGCGGTACA
GCAGCGCCAGCAGCGCGAGAGAGAACAGGCCGACGGCCGCGCCGAGCAGTCGCCACTGGC
AGGCCGCCTGGCTGACACGTGCACGCCGTACGCAGGCCAGTGCAGCCAGCAGCGGCGCGG
TGATCAGCATCAGGTAGGAGCCGACCGGGTCCTGCGGGCCGACAAAGGCAATGACGAGCG
CGTGCGTGACGAGAAAAAACAGTGCAGCACGCAACGTCATGCAGTCCCCCACCCCCGGAT
CCGGCGGGATCACGATAGGCAGATGTACGTGAGGCTGGCAAGAAAAGTGTGCACTACGTC
TAGCGACAACCCTGTCAGCGGTCGCAGTTTTGCGTCAACACAGTGACACCGGAGCGGCTA
TATGGGCCTGCATCGCCTGAAAAGCAAAAGGCCAGGTCATGGACCTGGCCTTTGATGCTG
TGGTGCCGGTGAAAGGACTCGAACCTTCATGGGGTCACCCCCGGCTGATTTTGAGTCAGC
TGCGTATACCATTCCGCCACACCGGCAGGCAGCGTGTGAGTGTAACCGAGGAGGGCAGGG
CTTTCATAGGGGCAAGGCAGATCGAGGCGTTTCCTGTCGGCATCGGCTCTGCGATGGCTA
TACTGCGCCGGCTTGAATGCCTCCAGGAGCCATAGCCGATGACAGTGTTGCAGGACCTGA
GGGTGCTGGTGGTCGAGAACGACGAGATGAGCGCAGCCTTGCTGCAGATGCAGCTGGTGC
ATGCCGGCGCGACCGTGGTCGGGTTGGCGGCGAGCGTGGCTGAAGCATTGCGCGTGCTGG
AAGACTCGGTCCCCGATGTGGCCCTGCTGGACTATCGCCTGGCCCGCAACGAGACCAGCG
AGCCGGTGGCGGCAGCATTGTCGGCGCGAGGCGTACCGTTCGTGCTTGCCACCGGAATGC
TGGCTGAGCAGCTGCCCGAGTCTATGCTGTCCGGAGTACTGCTGGTCAAGCCGTATCTGT
CGGCGGACCTGACCCGGGCGCTGAGCCGTGCGGTGGGCCGTTCCAGCGCAACGGCGTGAG
AACGGCGCTTCAGCCGGCCTCCTCGTACAGGTAACGGATGTCCTCGCGGTCGTCTAGGAT
GCTGTACTGCCCGGCCAGGTTGTCCGGATCGGGGTTGAGCCACGCATCGAGATGCTCCCT
GCGGATCGGTATCACGCCGCGATCGTGACCTGCCGCGGCGACATCGCGTGGCGGGGTGTC
GGTGATCGTGGCGAATGAGAGCAGGCGTCCTTCCGGTCCCTCCCATTCCGCCCAGAGGCA
GGCCAGAAGCAGGTCGCGGGGCGGGTCGGGGCGAAACTCCAGCACCACATCCTGCTCCTT
TTCACTGGCGCCAAGCGCGCGCCCTGCGATCGCGTGGCGTGGTACGTGCTCATAGAACGC
CTGCACCACGACAACGCCGTGGCGAAGGCCGAACGCGCCGCGCCAATAGCCTTCCAGGCT
GTCGCGTCGTGCGTTGTAGGTGCCGGGGTAGAGCACGTCGTTGCGTGCCGGCTTGTCCGG
CAGCCGGCATTGGTAGCGCATCGGCTTGATCACCCGTCGGCCGCTCTCGCTGACCATCAC
CGGCGCGTAGGTGCCGGGAAAAATGCGGTTGTCGCGCGGCAGTAGTTGTACCCGGTGCAG
GTCCTCAAGCCGGGCCTGGGCGCGCTCGATGCGGTTGCCGGCCACGCGCAGGTCGTTGCG
TGCCTTCTGGGTCGGGCGGGTGGCGAGCGTCGCGTGGGCGATATCGCGGCGCTCGCGTTG
GCGGGCCAGCTCCGCCTCGAGATTCTGGCGTTCCTGCGCATGCCACTGCTGGATCTTCGC
AACGATGTCGCGACCCTGTTCGGTGCGCGCGCCGGCAAAGCCGTCGTCCATGGCCTTGGG
GGTTTTCGGCCGCTTCTTGCCGGGATCGTGCGCGTACAGTTCGGCGAACTCCTCCAGCGA
CAGGATGGCACCGAACTCGCGGACCAGCTTGGCGTAGTCAGCGCGGATCAGGGCGGAATA
GCACATGGGAACTCTGCAGGCCTGGGTCGCAGTCGTTGCGACGTGGATGCGGCAGGATAG
CCCGACCTACAGGGAGATACCGCATGAATGATTCCGTCAGCTGCCAGTTCCGCGAGGCTG
TCCCCACGGTCGAAGACTATTGCCAGCTGCGTGTGCTGGCGGGCCTCAGTGCCAAGAGCC
AGGAGGCGGCGGCACGCGCGCTGCCCAATACCCTGTATGGCGTGTGCGCCTACCAGGGCA
ATGAGCTGGTAGCGATGGGCCGCATCGTCGGCGATGGTGGGTGCCACCTGCAGGTCTGTG
ATATCGCCGTGCTGCCGCGCCTGCAGGGGCAGGGCCTGGGCAAGGAAGTGATGCGTCGCC
TGGATGGCTGGATGCAGGCGAACCTGCCGCCGTCTGCATACGTCAGCCTTCTGGCCGATG
GTGAAGCGCACCGGTTGTACGCGCAGTTTGGTTTCGCACCCGCCGCACCTGCATCGATCG
GGATGTATCGCCGGTTCTGAGATGTGTTCAGGCTGAGGCCATCCATGCGTGGCATGGATC
TACTGGGCCAACCGGCCGCCGGATCCATCCCGGCCTGCAGTAGATCCGCGCCATGCGTGG
ACAGGGTTTTCCCGGGAATCTCAGGCAAAGAAAAACCCCGGCCGAAGCCAGGGTTTTCAA
GAATTGGCGTCCCCACGGGGATTCGAACCCCGGTCGCCACCGTGAAAGGGTGATGTCCTA
GGCCTCTAGACGATGGGGACGCACGAAAACTTCAAGTTGTAGATCCTTCGACGGCCTAAT
GTCGAAGTGGTGGAGCCAAGCGGGATCGAACCGCTGACCTCCTGCATGCCATGCAGGCGC
TCTCCCAGCTGAGCTATGGCCCCATGAAACTCCGGATGATCTGCCGGGAGCAGAGTCCGT
TTTGAAACTGGCGTCCCCACGGGGATTCGAACCCCGGTCGCCACCGTGAAAGGGTGATGT
CCTAGGCCTCTAGACGATGGGGACGCACGAAAAACTTCAAGTTGTAGAACCTTCGACGGC
CTAATGTCGAAAGTGGTGGAGCCAAGCGGGATCGAACCGCTGACCTCCTGCATGCCATGC
AGGCGCTCTCCCAGCTGAGCTATGGCCCCGTGTTACCGAGCCGCCTATCATACCTGCGTG
TTCACGTTTGTGGAAGTCTTTTTTGAACTTTTTTCGTTCCGGTTCAACCGCAGCCACGAG
GGCAGGGGAACCGCAACGCCACACCCTGAATACCGGTAGGCGGTGAACAAAAAAGACCCG
GTTATCGGCCGGGTCCTCGTTGTTCGTGATGAGTGGCGTCCCCACGGGGATTCGAACCCC
GGTCGCCACCGTGAAAGGGTGATGTCCTAGGCCTCTAGACGATGGGGACGCAATTCTCAT
CAATGTTCTTTAGCGACCTTTCGACGGCCTAATGCCGAAAGATTGGTGGAGCCAAGCGGG
ATCGAACCGCTGACCTCCTGCATGCCATGCAGGCGCTCTCCCAGCTGAGCTATGGCCCCA
CGTCGCTGAGGAGCGAAATAATAGCCTTGCCCCAGGGGGTTGGCAAGCATTTGTTGCACT
TTTCTTCACGCGTGTTGCGAAGCCGATGTCAGTCGCCTGCGGCCGTGGTGTCGTCGGTCA
GAGCGGCCAGGATCGGGCACTGGTCCAGCGCGCCATGGCCGGGGCAGGCGTCGACCAGCT
GCGACAGCGCGATGTGCATGCGCTGCAGTTCGGCCATCCGTTGTGCGATGTCCTGCAGGC
GGGCCTGCGCGGTGTCACGCACGCTGCCCATGTCCTGCTGGTGGTGATCACTGAGCGCGA
GCAGTTCTCCGATTTCCTCCAGGCTGAAGCCCAGTGCCTTGGCGCGGCGGATGAAGCGCA
GCCGGCGCAGATCCGGCTCGCCGAAGATGCGGTAACCCCCGGCCGAGCGCGCCGCCGTCG
GCAGCAGCTGCTGCCGTTCGTAATAGCGGACCGTATCGATCGGCACGCCCGCCTGACGGG
CCAGTTGTCCAATGTTCATGGCAGCTCTCCTGCGGATCCTGCCGGCCATTGTGAAGCCTG
GAGTCTGGTCGAGAGTCAAGGCTTCAGCTCGGTGCGCGCATTCAGCCCACTTTGCAACTT
TCTTCATAGCCCCGCAGATGGGCCTGTTCCTACCCTTCGCCTGAACCGGCCGTTCGATGG
CCTGCAACGAACCGAGGAGGTGGTCTGTGGAGGGAGTCAGGAACGAAGCATTCGTAGAGG
TTGCGGTGGTCGAATATCCGGGAGGGGACCCCTCCGCCGCCTCTGTGCTGGCCGAAATGG
CCCACGTCGCCAACCGCCTGGCCCAACAGCAGCGCCGACCCTTCAAGCGTGTGCTTGTCA
CCCGCTGGATCGTTCCCGCCAGCCAGACCGGTGTACACCGCATCGCGGGTGCTGAAATGC
TCGACGCCGCCATTCCCGCGGTGATCGCGGTTCCCGGCCAGATCAGCCCCGGAGCCTGTC
TGCGCGCCGAGGAGGTCCTGCTGGACTGGTTGCGGGCCCATTATGACGGGGGCAGCCTGC
TGGCTGCTGCCAGCGACGGGGTCGGTGTACTGGCCCGTGCGGGACTGCTGGCCGGAAGAA
CGGTCAGCGGCCCCGATCTGGGGCGACATCCAGGGTTGCAGGCGCAGGCGGTGAGCTGGG
TGCCCAGTGAGCGGGCGCTGGTCGACGATGGCGATCTGCTGACGGTTGGCGGATCGCAGG
CATGGCGTTTCCTCGGGCTGCGTTTGCTGTACCGGCTGCACGGGCAGGGCGTGGCGAGCG
CGGTCGCGCAACAGCTCGGGATCGTCGTGCCCGCAGGAATCCAGCAGGATCTTGAGCGTT
TCAGTGCCAACTTCGCCCACGGTGACCGCGATGTGCTGAAGGCCCAGCGCTGGCTGCATA
CCACTGCCGCACGAGGAGCCACTCTGGCCGCAATCTGCGAGGTTTCCGGATTGGAACCGC
GCACCCTGCAGCGGCGCTTCCTCCGAGCGACCGGTCTGCGGCCGATCGAATACTGCCAAC
GGCTGCGCATTGCCAAGGCGCAGACCCTGCTGCAGCAGGGCGCAGGCATCGAGGAGGTGG
CCTGGGGGGTGGGCTACGCTGATCAGAGCGCGTTCCGGCGTCTGTTCCTCCGCATCGTGG
GCATGACACCGGCCAACTATCGCCGCCACGTCAACTGCAAGCGGCGGGAGCGACCGTTGA
TGCCGTCGGTGGCCGGAAGTCTGCGCGGCCTGCAGGCGTCCCCCGGAATGCAGTTGGGGC
GGAGTGCGGCCTGACCATGGGGGGGCGGGCGAGCGCTTGCAACCTGGGCGTGACGCTTTG
ACCATGCAGGCAGTGGAACTTGAACAGGTGGGCTGATGTCGAGTGTTGGACCGGTACCGA
TGCCGGTGGTGTTGATCCTGATGTGCACGTTGCTGGCCATGATCGTTGCCCGTCTTTGGC
CGCGCAGGGCAGTGGGAATGCCGCTGCCGTCGGCAGCAGGCATCGTGCTGGACATGCTGC
TGATCGGCCTGCTGTGTGGTCGTGTCAGTTTTGTTGTGCTGAATTTCGCGCTCTATCGTT
CGGAGCCCTGGAGCATTCTGCAGGTCACCGATGGTGGCTATCACCTGATGGTGGTGCTGG
TGGCCGGGCTGTCGTGGGGATTATGGCGTCTGCGGCCGTGGCGTCAGTTGCGTGCACCGG
TGCTGACGAGCGCACTGGTAGGCGTGTTGTTCTGGGTCGCTGGTGGCCAGTTGCTGTCGG
CATGGGAGGAGCGGCAGATGCCGTTGCCGGCGCTGCAGGTGGCGGACCTTCAAGGCGATC
GTATCGATCTGCAGCAGTTCCGCGGCAAGCCGCTGGTGCTGAATCTGTGGGCCACATGGT
GCGGGCCCTGCCGGCGTGAGATGCCGGTGCTGGCGACGGCACAACAGGCACATGATGACG
TGCAGTTCGTATTCCTCAACCAGGGTGAAACCCTGGATGAGGTCCAGGGTTTCCTGGCCG
GCGAACGACTGATGCTGGGCAACGTGCTGCTGGATGATGACGCTGCTGCTTCCACCGTGC
TCGGCGTTCAGGCATATCCTTCCACGCTCTTTTTCGACGCCGATGGGCGCCTGCGTGAAC
TGCACCTGGGCGAACTGACTGCGGCCGGCCTTGAACACAAACTGCGCCGGCTGCGGTAGC
CTGCGCGGGCATCTCACTACGGAGTTCCCATGTTGTCGATTTCCCTGCGCACCGCCCCGG
CGGTGCTCCTGCTGCCGGTCATGCTGGCATTGGCCGCCTGCAGCCAGGCACAGACGCCGC
CGGGCAAGGCCGCCACGGCATCGGCGACGACTGCTCCGGCATCTGCCGCCAAGGGCGACC
GTCCAGCGGTGCTGAAGGGCATCGAGAAGCACGGCTTCGAGGTCGTTGCCGAGTTCGATG
CGCCGGACGGCCTGCGCGGTTTTGCTGGCGTGGTGGGAGGGCAGCAGCCTGCAGCGGCCT
ATGTCACGGCCGATGGCAAGCACGTACTGGTGGGCAGCCTGTTCGATGCCGAAGGTAATG
ATGTGGCTGCCGAAGCGGTCGAGAAGCTGGTTGCCGCACCGATGTCGGCCAAAATGTGGA
CCAAGCTCGAAGCCAGCGCCTGGGTACGTGATGGCAAGGCCGACGCGCCCCGCGTGGTCT
ATACCTTCAGCGATGCCAACTGCCCGTATTGCCACAAGTTCTGGGAGGCGGCCCGTCCGT
GGGTCGACGCCGGCAAGGTACAGTTGCGCCACATCATGGTGGGTGTGATCCGCGAGGACA
GTCCGGCCAAGGCCGCAGCCATCCTCTCCGCACGTGATCCGAGCGCGGCGCTGCTGGAGA
ACGAACACCAGTTCGACCGTGGCGGCATCAAAGCGCTGCCGAACATCAGCCGCGAGATCG
CCGGCAAGCTCGACGCCAACCAGGTGTTGATGCTGGAGATGGGGTTCCAGGGCACCCCGG
GCATCCTGTTCCAGGATGCACAGGGCCAGGTGCAGCGCCGGGCCGGATTGCCGCAGGGCG
ACGACCTGCAGACGGTGCTTGGTCCGCGCTGATCCACGCCTGCATGATGATGTAGACCAC
AGGCCCGCATGGTGACATGCGGGCCTGTTGCGTTCCTGCCACAGGCGAACACAACCGCTT
GCGCATTGTCTGTTCGTCGTCACGTCTGAATCGTGACTGAGATCAAGCATCGTGCCTTGA
TTCCAATCAAGGCCAAAAGCGACAAACAGACTAGCCTTTGACGCATGGAATACAGCGTCA
ATGCGCGATGGATGCCGCGCTCGCCACGCCCTGATCAGGGTCGGCCGGCACAGCCATTCA
CGACACTCTCACTCTGTGCTTGTTACCCAGACCGCTGCGGTCGCCACCTCTCTGGCAGCG
CGGCCTTGATGGAGTCGACATGGGTGCAGGCGGGGCAGTGTCATCGTCCTGTTGCCTGCC
CTGCGCAGGCTGGCCGATGTCGTCGACGCAGTACCCGCATTTCCAGCAACGGCAACGCGA
AGCCAGGGCGGCGCATGCATGCGCTCCGGAACCGTGATGCGAGTGTTCGTCAGGGGAGGA
TGCAATGCGTTTGGCCGTACTGAGTCTGGCATGCCTGGGGGCACTGGCGATCACGCCGGC
GTACGCTCAACAGGGTGATGCAGAGGATGCGCAGGCATTGCGGCGCGAGATGGCCGCCAT
GCGCCAGGCGCTGGAACGCATGCAGCAACGGCTGGACCGGCTTGAGCAGCGCGATGCTGC
GCCTGTGCAGGCAACAGCCGCGCCTGCAATGGCGCCGATGGCCTCTGCCGCCCCTTCCGA
CGTGATCCATCGCACCCAGGTGCCGGGTGTGGCGCAGCCGGTACTGCCGCAGCGCGATTC
GGTCGCTGATCCGTCCACTGCGGCATCGCGACCGGACAGTGCGGCGGGCCCGACCGACCC
GGATCTGAAGGGGTTCTTTGCCATACCCGGCACTGATACGGTGATCCGCATCGGCGGTTA
CGCCAAGCTGGATGCCATCGCCGATTCGCGCGCGGCCGGCGACGAGGATCAGTTCATTCC
CTCGTCGATGCCGGTGGGCGGCAGCCACCGCGATGTCTCCAACTTCAACATCCACGCCAA
GCAGACCCGCTTCAGCTTCGAGGCGCGGCGTCCAACCACGCACGGCAACCTGCGCTTCTA
TCTGGAGAACGACTTCTTCGGCAGCAGCGATGGCTACGAGTTCCGCCTGCGGCATGCGTA
TGGACAGCTCGGCAATACCTATGCCGGCTATGGCTACTCCAGCTTCATGGACCCGGACAG
CCTGCCCGACACGCTGGACTTCGCCGGGCCGGGCGGCGCCGGCTATCTGCTGGTGGCCGG
CATCCACCACAGCTTCACGATGGGCAAGGGCAACACGCTGACCGTGGCGGCCGAAGACCC
GAAGACTGAACTTGCCGGTGCCAGTGATGAGCGGGCTGCGGTGAACCGTCTGCCGGACGT
AACCGTGACCGCGCGCATGGAGCGCGACTGGGGCCACCTGCAGGTGGGCGCGGTGGCGCG
CAGCCTGGCCTATGACGGCGATGGCGAGCGCGACCGGCGAATGGCCGGCGGCCTGCAGCT
GAGTGGCTCGGCCTCGGTGGGCGAGCGCGACCTGCTGCTGTTCGGTGCGCTGGGAGGACG
CGGCCTCAGCCGCTATACCGCCGACCTGACCGGCTCCGGGCTGGACGCGGTGGTCGGTGT
CGATGGCCGCCTCGACGCGTTGGACCTGCACGGCGGCTTCGTCGGCTATACCCACTACTG
GTCCGAGCTGTGGCGATCGAACCTGATCTTCGGCCAGCTGACCCTGGAGCGGAATGCCGC
ACTGGCGGCCGATGCCTTCCGGCAGAGCCGGTACGGCGTATTCAACCTGATCTGGAGCCC
CGCGCCGTCCTGGACGATGGGCATGGAGCTGTTGTACGGCCGCCTGGAACAGCAGGGCGG
CGCACGCGGCGACACGGTCCGGGTGCAGGGCAGCCTGCAATACAACTTCATCAAATAAGC
GCCAGCGGTCGTACGCCAGCGTAACCGTCCCAACGCCCGGTTGTACCGGGCTCATGCCAG
TACAGGAGATTGTCATGGCAGAAGCAAAGAAAATCGGGGTGGTCGGAGCCACCTTCCTCG
TCGCCGGCAACATGATGGGCTCAGGCGTGTTCCTGCTGCCATCGAGCCTGGCCAAGATTG
GTACCGCCTCGATCTGGGGCTGGTTGATCACTACCGCCGGTGCGCTGTTGCTGGCCTTCG
TGTTCGCCAAGCTGGGCAAGCTGGCACCCAAGGCGGGCGGCCCGTACGCCTATGCGCGCG
ACTGGTTCGGGCCCTACATGGGCTTCCAGACCAACACCATCTACTGGTTCGCCAACTGGA
TCGGCAACGTCGCCATTCCGATCGCGGCAGTGGGCTATTTCAGCTACTTCTTCCCGATCC
TGTCCGAGCCGCTGGTGCGCTGCATCGCGGTGCTGATCCTGGTGTGGGCGCTGAGTTTCG
CCAACGTGATCGGTCCGGCGTTCGTCAGCCGGGTGCAGACCGTCACCACCAGTTTTGCGC
TGGTGCCGATCCTGGGCATCGCCATCTTCGGCTGGTTCTTCTTCGATGCCGACATTTTCA
AGGGCGCCTACAACGTGTCCGGCGAATCGAACTTCGGCGCGATCTCCAGCGCCGCGGCGC
TGACGCTGTGGGCCTTCATTGGCGTCGAGTCGGCCTCGGTCACCGCTGGTGTGGTCGAGA
ACCCGGAAAAGAACGTGGCCCGCGCCACCCTGGCGGGTGTGTTCCTGGCCGCCATCGCCT
ACATCGCCAGCTCCTCGGTGATCATGGGCATGGTGCCCAATGGCGAACTGCAGACTTCCG
ATGCGCCGTTCGCACTGGCTGCGGCCAAGGCCGTCGGTGGCTGGGGCGGTGCGCTGGTCA
GCCTGTGTGCCTTCATCGGCGCTGCCGGTTCGCTGGGCGGCTGGATCCTGCTGACCGCGC
AGAGCGCCAAGGCGGCCTCCGATGACGGCCTGTTCCCGAGCATCTTCAGCAAGACCAACA
AGGACGACGTACCGGTCAAGGGCGTACTGATCGTGGCCGTGCTGATGACCTTGGCGGTGC
TGGTCACTTCCACCTCGGAAACCGCGTCGGCACAGTTCGACGTGATCACATCGGCGGCGG
TGGTGCTGACCCTGCTGCCCTACATCTACTCGTGCGTGGCCTGCTACTTCGTGGTCGAGC
GCTCGCACACCCTGGTCCACACCGGTGCGTTCTGGACCCTGACCAGCCTGACCGTCGTTT
ACTGCCTGTGGGCGATCTACGGCTCGTCGGGAACCATCGTGCAGTACGCGTTCCTGTTCG
TGCTGTTCATCACCGTGTTCTATCCCTTCTTCAGCGAGGAGCGCCGCCAGCAGCGGCAGC
GCGCCCGCGAGGCCTCGGCGATCAGCGCCGGCGCCCAGCGTTCCTGAGTTAGACAAGGAG
AATCAACGTGTACTTCAAGTCCCTGGACTACCCGGTCATTGTCATCGACAACGACTACGA
GTCGCCGCGCATCGGCGGCATCCTGATCCGCGCCCTGGTGGAAGAGCTGCGCAGCAACGA
CCAGCGCGTGCTGTGCGGCCTGAACCTGGACGATGCCCGTGCCGGTGCCCGCACCTACGT
GGCGGCGTCGGCGGTGCTGATCTCGATCGATGGCAGCGAAGAGGTGGATGGCGAGTTCCA
GCGCCTGACCGCCTTCCTGCGCGAGCAGAGCGCGCGCCGCGCCAACCTGCCGGTGTTCCT
GTACGGCGAGCGCCGCACCATCGAGAAGGTGCCGAGCAAGCTGCTCAAGTACATTCACGG
CTTCATCTTCCTGTTCGAAGACACCAAGAGCTTCATCTCGCGACAGGTGATGCGCGCGGC
CGAAGACTACATGAAGAACCTGCTGCCGCCGTTCTTCAAGGCGCTGATCCATCACGCGGC
CGAGTCGAACTATTCCTGGCATACGCCGGGCCATGCCGGCGGCGTGGCGTTCACCAAATC
GCCGGTCGGCCGTGCATTCCATCAGTTCTACGGCGAGAACACCCTGCGCAGCGATCTGTC
GATCTCGGTGCCGGAGCTGGGTTCGCTGCTCGATCACACCGGCCCGATCAAGGACGCCGA
GAACGAGGCGGCACGCAACTTCGGTGCCGACCATACCTTCTTCGTCACCAACGGCACCTC
CACCGCCAACAAGATCGTCTGGCACGGCACAGTGGCCCGCGGCGACGTGGTATTCGTCGA
CCGCAACTGCCACAAGTCGCTGCTGCACGCGCTGATCATGACCGGCGCGGTGCCGGTGTA
CTTCACCCCCAGCCGCAACGCGCATGGCATCATCGGCCCGATCAGCCTGGACCAGTTCAC
GCCCGAGTCGCTGCAGCAGCGTATCGCCGCCAACCCGCTGGCCAGCAAGGCCTACAAGGC
CGGCTCCAAGCCGCGCATCGCAGTGGTGACCAACTCCACCTACGATGGCCTGTGCTACAA
CGCCGAGAAGATCGCCGACGAGATCGGCAGCGCGGTGGACTTCCTGCATTTCGACGAAGC
CTGGTACGCCTACGCTGCGTTCCATCCGTTCTACGAGAACCACTACGGCATGGCCAAGGG
CAAGCCGCGCGAGCAGGATGCGATCATCTTCACCACGCATTCCACGCACAAGCTGCTGGC
CGCGTTCTCGCAGGCCTCGATGATCCACGTGCGCAACTCGGCGCAGCGCAACCTGGATGC
CGAGCGCTTCAACGAGTCGTTCATGATGCACACCTCGACCAGCCCGCATTACGGAGTGAT
CGCGGCCTGTGATGTGGCCTCGAAGATGATGGAAGGCGACGCCGGCCGTTCGCTGGTGCA
GGAAATGCATGACGAGGCGATCGCGTTCCGCCGCGCGATGCTGCATGTCCGCGATGACCT
CGGCCGCGACGACTGGTGGTTCAGCGTGTGGCAACCGACCCAGGTCGAGCGCAGTCTGGA
CAAGGGCGATACGCCGGCACCGATGGTGGCCAAGCGCGAGGAGTGGTACCTGCAGCCGGA
TGCGCACTGGCACGGCTTCGAGAACCTGGTGGATGACTATGTTCTGATCGACCCGATCAA
GGTGACCCTGCTGACCCCGGGCCTGGCGATGGACGGCAGCATGGGCAAGCTGGGCATTCC
GGCGGCGGTGCTGAGCAAGTTCCTGTGGGGCCGCGGCATCACCGTGGAGAAGACCAACCT
GTACTCGGTGCTGTTCCTGTTCTCGATGGGCATCACCAAGGGCAAGTGGAGCACCCTGGT
CACCGAACTGATGGCGTTCAAGGAACTGTACGACCGCAACGCGCCGCTCAGCCAGGCACT
GCCGACGCTGGCCGCCGACTACCCGAATGCCTACGCCGGTTGGGGCCTGCGTGACCTGTG
CGACGCGCTGCATGCGTTCAACCAGGAATTCGCGGTGGCCAAGGTGATGCGCGAGATGTA
CGTGGATCTGCCGACGCCGGTGATGACCCCGGCCGATGCCTACAACCACCTGGTGAAGGG
CGAGATCGAGCGGGTCGACATCGAGCAGGTCAGTGGTCGCATCGCCGCGACCATGCTGGT
GCCGTACCCGCCGGGCATTCCGACCATCATGCCGGGCGAGCGCTTTGGCGACAGCGATGA
GCCGATCATCCAGTCGCTGCGCATCGCCCGTGAGCAGAATGCCCGCTTCCCGGGCTTCGA
GTCGGACGTGCACGGGCTCATCATCGAGAACGACGGCGATGTGACCTCGTACAAGGTGGA
GGTACTGAAGGCCTGACCGGCGACGGTCTGCCCTTCGGCGAACGATGGATACCGCGCGCG
AGCAACGCATCCTGAAGTTCTCGATCGGGGTCACCATCGCGGTCAGCGTGGTCGGCTTCA
GCGGTGGCCTGCTGGTGGGATCGCAGGCCATCCTGTTCGACGGTGTGTACAGCCTGGTCG
ACGTTGCCCTGACCCTGGTGTCGTTGTCGGTGCTGCGGCTGGTGGCGCGGGAACAGAGCC
CGCGCTTCCAGTACGGCTACTGGCACCTGGAGCCGATGGTCGAGGCGCTGGGCGGTGTGA
TCCTGTCGCTGGCCTGCGTGTATGCGCTGGCCAACGCGGTGATCGGTTTGACCACGGGCG
GACACGAGGTGAAATTCGGGCCCGCGCTGTGGTGGGCGGCGCTGCTGAGTGCCAGCAACC
TGGCGATGGCGGCGTTCGTCGCCCAGCGGGCGCGGCGCCTGCGCTCGGCGCTGTTGTGGC
TGGATGTACGGGGCTGGCTGCTGGGTGGCTTGATGAGCCTGGCGGTAGTGCTGGCCTTCG
TACTGGCCCTGGTCCTGCATGGCGGTGAGTGGCACCACTGGGTGCCGTACCTGGATTCGA
TCGTGCTGGCATTGATCAGCCTGGCGGTACTGCCGGTACCGGCGCGCAGTGCGTGGAAGG
CCATGCGCGAAGTACTCCAGGTGGCGCCGGATGATCTGGACCGGCGCGTGCAGCAGGTCA
TGCAGGCATTCGTGGCCGAGCGTGGCTATGCCGGTTTCACCAGCCACGTGGCGAAGATGG
GGCGGATGCGCTTCATCGAAATCCATGTGCTGACCGATCCGGCTACGCCCTTGGGCTCGG
TGGGCGAGGTCGATGCGATGCGTGACGAGATCGCGGTCAGGCTGGATGCTCGGGGCAGCA
CGTTCTGGCTGACCATCGATTTCACCGCAGACCCGGCGTGGACGTGACCACGCTTCTGTA
GAGTCGAGATTGCTCGACTGCTTTTCGTCAGCGGAAGTCGAGCAGGCTCGATTCCACGGG
ATCGCGTGATCGTTGCGCGTGGCAGACCGGTCTGTTGCACCGGATCCGTTTGACCTCAAC
CGGGGTTGAGGTCACAGACTGCCGGCAACCCCCACGAGGCGCGCGGCATGAACCTGCTGA
CCACACCGGACTTCAGCCATGGCCTGCTGGAGCTGTTCAATCCACCGGGCCTCTACGATC
CTTCGGCCAACGGCTACTCACACGTGGCGGTGGTGCGCCTGCCGGCACGGGTGATCCACG
TGGCCGGGCAGGGCGGTGAAGATGCGCAGGGCCGTCTCTCGCCCAGCTTCGAGGACCAGG
TCGGGCAGGCGCTGGACAACCTGCAGACCGCGCTGCGCTCGGCGCAGGCAAGCCTGGTTG
ATGTGGCGCGGTTGCGCATCCTGGTGGTCGGCCACGATGAGGACCGGCTGGGCATCATTG
CCCACCAGGTGCGGCGACGCTGGCCGAATCGTGCGGCGCCCACCTGCACGCTGATCCCGG
TGCCGCGACTGGCGCTGGACGGCATGCTGTTCGAGATCGAGGCGGAGGCCTACGCCGCCT
AGCGCAGGTAGTACTCCACCGGCACCACCAGTTCCTGTGGTGCCTTCAGTTCATCGGGAA
TGGGTGGTAGCGGCTGCGCGCGACGGAAGGTCTGCAGCGCAGCGTCATCGAGCATCGGCT
GGCCACTGGACTGTTCCAGCCGCAGAGCCAGCAGGCGGCCTTCGCGGTCGATGCTGGCCC
TGACCCAGGCAGTGCCCTGCTGCCGGCGCGAGCGTGCGGCGGCAGGGTAATAGCGGTAAC
GCTCCAGCCGTGCCATCAGGCGGGCTTCCCACTGGTCGCTGGCGGCGCCGGCCTGGAAGT
CCGCCGGTGGCGAGTCTGGAGCGGGCGGAGCGGCCGTGATCGATGCCGGTGCGGGACTGG
CATCGGTCGCGGCCGCCGGCGGGGCGACCGGCAGCGGCGTTCGACCCGTCCCGCCCGTTT
CGCTGGCGGCCAACTCGCCCTCGCGCGCGGCGGTGGGTTTCGGTGGCGAGGGCGACTTTG
CCGGTTGCGATGCGCGCGCCTGCTGCGCCTGGCTGGGGGCGTCGGCCTGGCGCTCCTCTA
CGGGCTGTGGCGGCGTGGCCGGCGCCAGCAGGCGCAGGCTGATGCGCACGTCCTGCTCCG
GCGGCGGCAGCATCGGCGGCGCTGCCACCCAGTGCACCAACAGCAGCAAGGGCAGCAGGT
GCAGGACGGCGGTGATCGCGATCGCCTGCCAGTGTTGGCCGCGCTCACTCATCGTCCAGC
ACCCACAGCAGATCGGCATCCGCCGCATCCACGGTTTCACCCGGCGAAGCCAATGCGATC
ACCAGCGCAGGCGTAGCCGGTGACAGGTAGCCCGGTACCCCGGTACCGCGCAGTACATGC
CAGCGCCCCGCTACCAGCAGCGCCGGCGCGGGCGCATCGAGCAGCACCTGTGCCATGCGT
GTGTCGCGGGCCTGTTGCACGGCCAGCATCCCTTCCAGCATCGGTGCTGCGTCTGCGTGC
TGGGCCAGCACCACCGCCGACAGGCGCTGGCGGGCAGCGGCCACCGGGAACCGTACGCCC
TTGGTGGACGCGAGCAGCGCGTTGACCTCGGCACGCGACAGGTTGCCGCCGAACAGCGGC
GTGCCTGCATCGGCAGCATCCTGTACCAGCCCGCCATACGCGGCCCACGGCCAACGCGTA
TCCCATTCCAGCAGTTCCTGCAGGCGTGCACCTTCGGCCTGGTTGCCCTTGGCCAGCCAG
CGCTGCACCCGCTGCAGGCGTGGCTGGCGCTCGCTGGCGATCATTTCCAGCACCAGCGAA
CCCTGCGGGCGCCGCCGCTGCAGCGCCTGCAGCAGCCAGCGCTGGGCGGCGTGGTCTCCG
GCGAGGTCATGGCGCTCACCCAGCATCAGCCTCCGGGCGTCCGCCGCACGCGCCACGAAC
GCGGCTTCGTCCAGGTGCCGGCCGTTGGCCAGGTCGATCACTGAGCCAGGCATCGACTGC
GCGCTGGCCACGGTCGCCAGCGCGAGCAGGCATACGGGCAGCCAGCGACGGCTAGAACGC
CACATTGACGCCCATCGAGACGGTACGGCCACGGCCGTTGCCGCGGTCCAGGATCGGGCT
GAAGATGCTGTCGATCGAGGCATTGTTGTCATAGGCCTTGTTCTGCAGGTTTTCGATGTT
CAGCCACAGCGTGGTGTTGGCCTGGGGCTTGAAGCTGGCGTAGAAGTCGAGCAGCACGCC
GGTGCCGCCGGTCTTGCGGGTCTGGAAGAAGTCGTAGCCTTCCTCGGTCGGCCCGGAGTA
CTCGGCGCGCAGGCCGGCCTGCACGCGCTGCTGCCACCAGCGGCCGCCCACGTCCAGCGT
CCAGTAGCGGTCGGGCAGGGCGGTGATGTCTTCCAGGTTGACGAACTCGATGGCCGGCGC
ACTGGTGTGCGAGCGGGTCCAGCTCAGCGTGGCGTGGTAGTGCTCGCTGGCGTAATGCGC
TTCCAGTTCGATACCGCGCATGCGCACCACGCCGGGGTGGTTCATCCAGCGCGTGGTGGT
GCTGAAGTCGTCCACGTCCAGCGCATCGGTCCAGGCAGTGAGTTGCGGATCGCTGTCGAT
CGGCACCACGAACGGTTCCACTTCCGGCGGATGCACGATCAGCAGGTACTGCGGCTTGAT
GTAGTCGCGGATGCGGTTGTCGAAGCGGGTGATCCGCAGCTGTGCCAGGTCACCGTCGAC
CAGCAGCGAGTCGGTGCTGAGGTTGGCACCGAACTGCAGGTTGCGCGAGCGCTCGCGGCG
CAGGAACGGGTTGGCGCCCACGCCATCGGCGTCGCTCATGCCTTCCAGCGGGATCTTCTC
GAAGAACATCTCCTGCACCCGCGGCGGGCGGGAAGTACGCGAGGCTTCTGCGAACAGTTG
CAGCCAGTCGGTGGCTTGCCAGGATACCGCCAGGCTGGGGCTGAGTGCGCGCTCGGTGCG
ACGCACGTCGATGCCGCCGCCATTGATCTCCGCGCACTGGCCGGGCACATCCGAGCACAC
CGGGATGTGGCCACGGATGCCGAAGCGGTCCTGGCGCAGGCCGGCGGTCAGCGCGTAGAT
GTCGTACTGCAGCTCCAGAGTGCTGAACACGCTGTCCAGCTGGCTGCGACCTTGCGGGTT
GGCACCGCGCAGGACGGGGGTGTCGGCCACATAGATGTCCGATTGGTGCTTGATGCCGGT
GTTCCAGCGCGCCTGCAGTGCCCCGATGTCGAAGCGGCTGGTGTTGTCCACGGTCCAGCT
GCTCAGGCTGCTGTGGGTGCGGCGACCGATGTAGCTGGAATCCTCCACTGGCGGATAGAA
CAGCCGGGTCTTGTTGCCGGCGAAGGTTGCACGCAGGTCGATCCACGGCGAATAGGGTGT
GTAGTGGTAGCTGGCGCGCTGGTTGCGCGCGGAAATCTGCCACGGATAGTTGTGGTAGAA
GTCGTTTTCGTAACGCATGTGGCTCAGGTTCAGCCGGTGCTGGTCGCTGGGCTGCAGGCG
TGCTTTCAACAGCCAGCTGCTGGGCTGCTGGCTGCCCGGGTCGGCGTTGTTCTTCTGCCC
ACGCGCGGTTGCGTATTCGCTGCTGCGGCTGCTGCTGGCAGCCGCCAGCAGGCCGAACTG
GCGGTCGCCACCCTCTTCACTGTGGCGCCAGGCACCGGCGAAGGTACGGCCGCTGCCGTA
GCCGTTGTTGCCGTGGCGATAGCCTGCACGCAGGCCCCAGTCACGGCGCTCATCGAGCAG
ATCGTCGATATCCAGCGTGCGGAAGTTGGCACTGCCGGCCAGCGTGCCCGCGCCATCACC
ACCGGCGACCGCACCGCGCTGCACGTCCACGCCGGCCAGCAGGAAAGGATCGACATAGGC
GAACGGACCGCCCGAGCCATGCCCGGCATTGTTGCGGAAGGTCTGGGTGACACCGTCGAT
CATGGTGTTGACCCGGCCGGCACCGGTCATGCCGCGGATGTTGACCTGCAGGCCCGGCTG
GCTGCGCGAATGGAAGCTGTGGGTGCCGGGCATCGAGCGCAGCAGGCTGTTGCCTTCCTG
GCGTTCGGCCATCGCCACGCGCTCGCTGCCGACCGTGGGCGCAAAGCCATCGCGGGTGGC
CGGTACATATTGGCTGGCGCCGGCACCCGGCGCCTGGCCGTGCGTGGTTGTGCCCTGCAC
CCGCAGCGGGCCGGTGCGGCGGCTGCCATCGGTACGTTCAGCCGGCGCCGGTTCCAGGGC
GGCACGACGCGCATCCACGAAGCGCGGGCGCAGGCCGCTGCCCGCCAGCAGGCGCGTCAG
GGCCTGCGCATCGTCGAAGTCACCGCGCAGCGCAGGCGCCGAATGACCGGCAGGCAGCGC
CGCGCCGATCACCAGATCTACACCGGTCAGCCGGCTGTAGGCGTCCAGCGCGGCGGCCAG
TGGCTGGGCGGGAAGATCGTAGCTTCGAGTGGCGGCCTGCGCGTGGGCGCTGTCTGGCAG
CAGTGGAACGGTGCTGGCGCAGGCCAGCGACAGGGCGAGGACAAGGGGGCGGGGGCACAG
CATCGGGGGCTCCAGGGGCTGACGCAGAGCGTCGTCATCCTGGGTAGACGCGGTGATGGG
CCCAATGTCAGGGTGCATCGCGCTGCTCCTCGCGCGGCGGCAACCACACCTGCATGCCCG
CGCCGATACGCAGTACACGCACATGCAGCTGCGCGGCGAGCTGGTCGCGGTTGCTGGCGG
CACCATCTGCATTGCCCAGTAGGGTGACCGGCCGTTGGCGAAGCCGTGCACCGACGATCC
AGGTATGTCCGCCATGCCAACGGTCCAGCCCCTGGGTGACGTCGGCAAGCGGCGCCGAAA
CCCAATGCAGGCGCCGTTCGCGCCAGGCCAGGGTGCTGTCGTCTGCCGGATGTGCTGCAG
CAGTCGCTTGTCCGTTGAAGCGTATCTGCTGCCCCTCACTGGCCTGCACGCTGGCGGTAC
CGCTTTCTACACGGACGCTGTGCTCGGTGACCGTGACCACGCTGTTGTCGCCCTGCACGG
CCAGATCAAACGCGGTTCCCAGCGCAGTGACCGTGCCCTGTGGAGTGTGTACCTGGAATG
GCCGGTCGGCATCGGCGGCGACCTTGAACCAGGCTTGCCCCTGCTGCAGCTGCAACTGGC
GGCGCTGTGCATCGACGCGCACATGCACTTCGCTGCCCGGTGACAGCAGGACGTGCGAAC
CGTCTGGCAGGGCTTCATCACGGATCTCGCCTGCAGCAGTGCGCAGTACCTGCGCAGCGG
GTGGCGAGGCGGTGCGGCTGTACAGGCCGAGCGCGCACAGCAGCAGTACCGCAATGCCGG
CCTCGCCCAGGCGCCGCCGCTGCCGCCGTTGCTGTTGCCGTTGAAGACTGGGCAAGGTGG
CACCGGCCTGCCACAGCTGCTGCAGATGCTGGTACTGCGCAACATGGCGCGAATCGGCCT
GGCACCACTGGTCGAACGCGTTCTCGTCGCGGGTGCCATCGTGTCCATCCAGCCACCAGC
GTGCGGCTTCGCGCGCGATCGCGTCCTGGCTCATGCGCCGGGCACCTGCTGCAGGGCGAC
GAGGGCGCGCAGCAGATGGCCGTGCGCGGTCTGCCGGCTGATGCCGAGCTGGCGCCCGAT
CTCGGCAAGCGCCAATTGTTCAACCCGCGCCAGCAGGAACACCTGGCGCGAGCGCGGTGG
CAGCGCGGCGACGATCGCGTCGAGGTGGCGCAGCTGTTCGGCGTCGAGCAGTCGCTGCTC
GGGCAGTGGTGCAGGATCGGCGATGGCCTGCAACTGCGTGTCATCCAGTACCTCTTCGCG
ACGGCGCTGGCGCTGCCGGTAGTGATCCGCGATCAGGTTGTGGGCGACGCGGTACAGATA
GGCGCGGCCGTTGCTCAGCAGGCCGCTGGCGGCGACTTTGACGACACGCAGCCAGGTTTC
CTGGACGACGTCATCGGCGTCGCTGCGTTGCGGGAGTTTGCGGCGGACATGGGCGTGCAG
CGGCCGGTAATGGGCCGCGCACAGCTGCGCGACATCCGTCGGTTCGACAGGCGTGGACAC
GGGGCGGGCGACAACTGGGAAAGGGAACAGCCCGCGGCGGCAAGGGCAGCGGCTGCACCT
TACAGCAAAAGAGAATCATTTGCATCAATGGCGCGAGGCACGGCACGCATGGGTCACCGC
GGCGTCAGCGCGGACGATAGTCGCAGTGGATCTGCAGGGCTTCGGTGGCGTTGTGATGCA
GCTCGAAGCCGCACTGCTGCAGGCTGCGCTTCACCTGCACGACGGCTTCGGAATGACGGG
CAACGCGACGATCCTGCCAGCGCGGTGGGGTGAACACGCCCAGGGGCAGCAGCCGCAGCC
GCTTGCCGTGCAGTACCAGTGAGACATCGACATGACGGCCATCGATGTCGTGGCCGTTGG
CACCGAAAATGGCATCGATCTCATCGCGGCGTTGCGGGTAGCAGGTGCGGAATGCTGCGA
TGCCGAGCCGTCGTACCGCGCGGCGGAAGCCGCCGAGACGGCTGTGGCCGGGTTCGAAGC
CACGGGTGAGCAGCAGGCGCAACCCGGCAGGCAGCATCGCCTGCGCGTCGAGCAGGCGTT
GCAGTACCTCTTCTTCCAGTTGGATGCGGGTGGAGGGCCAGCGCGGGGCGATGAGCAGTC
CGTGGTGGTTGCCGCGTTGCAGGGTCAACATGCGTGAAGCTTCGCACGCGGGCGAACAGC
CGCGGTAGTGCCGGCCGCTGGCCGGAAGATCCGGATGCCGGCCAGCGGCCGGCACTACCA
TCGGGTCAGATGTCGCGGTACTGGATCTGCGAAGCCAGTACCCGCAGGCCATCGGCATTG
CTGGACAGGATGCGCTCTTCGCCGACACCTTTCTGCCGTTTCAGCTGGAAGCCCTGATCG
GCAGGCAGCTGTGCGGCAATGGCGTCCATGCGTTGCAGGGCATCGGGGCCGCTGCAGTCG
AAGTGGCCCCAGTGGGCGCCATCGCGGTGGATCTGCAATCGGTAGTTCATTGCGGTGTCT
CCGGCAGATCCTGCAGCCAATGGTCGAACATCGCGGTGGCGGCCGCTGCCAGCGGTGCGC
CATAGCGACGCGCCTGCGCACGCAGGTCGTTGGGATCGATGCCGGCCTGGGCCAGCTCCA
GCGTGTGGCCGATCAGCCAGCGCTCGAACTGGCGGGCATCCAGTTCCGGGTGGCATTGCA
GGGCCAATGCGTGGCTGCCGATGGCGAACGCCTGGTGACGGCAGGCCGGCGTGCTGGCCA
GGCGGCGTGCGCCGGCCGGAAGTTCGAACGCCTCACCATGCCAATGCAGTACCGGAATGC
CCTGCAGGGACTGCAGCGGAGAACGCTGGCCTTCATCGGTCAGCAGCAGTGGCGCAAAGC
CGATTTCCTTGCCACCACTGGGAGCGACACTGGCACCGAGTGCCCGCGCCATCAGCTGTG
CACCCAGGCAGATGCCCAGGGTCGGCCGCTGCCGCTGCAGCCGGCGCTGCAGCAGGGCAA
TGCTGTCGTTGACGAAGGGGTAGGTCCCTGTGTCATTGGCACTGATTGGACCGCCCAGCA
CGACCAGCAGGTCGGCGGTTTCGGCGTCATCGAGCGCATCGACGCCGGCCTGCAGCAGCT
GCAGCTGCCAGCCTTGCGCCAACAGCAGTGGCTGCAGGGTGCCGAGGTCTTCAAAGCCAA
CGTGCTGCAGGACAACCGCGTGCTTCATGCCGGGGCTCCGCTGTTCGGCCAGTAGAAGCT
GTCCGGGGTGGCGCGGGCGCCGAAAATGGCCTGGCCGACGCGGACCACGGTGGCACCTTC
CTCGATGGCCACTTCGAAATCACCGGACATGCCCATCGACAGCTGCGACAGGTCCAGGTC
GGGCGGGGCGGTGCGTTGCAGCTGGTCGCGCAGTTCGCGCAGGCGCACGAAGCAGGCGCG
CACGCGCTCGACGTCGGGGGTGAAGATGGCCAGGGTCATCAGGCCGCGCACGCGCAGGCG
ATCGAAGGCTGGCAGCTGTTGCACGAAGGCCTCGACCGCGTCGGGTTCCAGTCCGTACTT
GCTGGGTTCGGCCGAGGTGTTGACCTGCACGAACACATCCAGGGTGCGCTCTTCCAGTTG
CAGGCGCTGCTGCAGGGCCTCGGCTACGCGCAGGCTGTCCAGCGCCTGGAACTCGCTGGC
AAAGCGCGCCACGTAGCGCGCCTTGTTGGTCTGCAGATGGCCGATCACCGACCAGTGCAC
GCCCAGGTCGGCCATCGCTTCGGCCTTGCGTTGTGCCTCCTGCACCTTGTTCTCGCCAAG
TTCGTGGCAGCCTGCGGCCACCGCCATGCGGATGCGGGCTTCATCGACGGTCTTGCTGAC
CGGCAGCAGGCGCACGCTGGCCGGGTCCCGGCCGACGCGGGCGCAGGCATCGGCGATGCG
TTGGCGCACCGTGACCAGGTTGGCGGCGATCTGTTCAACGGACTGGGCGACGGGCCAGTC
GGCGGCGGCAAGGGGCATGCGGGCACCTCCAATGCAGGGCGGCCAGGGTGGGATACACTG
GCACAGGACAAGAGATATTTTGGCATAGGACAAAATGAAAATCACCGGGCACAGTGCCGA
GTCGATCTTCGACAGCATCCGTGAGGGCATCGGCGAGGGCCGCCTGCCGGCCGGCAGCGT
GCTGCCGCCGGTGCGTGAACTGGCCGAGCAACTGGGCGTGAACCGCAACACCGTGGCCGC
TGCCTACAAGCGCCTGGATGCGGCGGGCCTGGCCAGCACGGCGGGCCGCCGCGGCACGGT
GGTGCGTGGCCTGCCGCCGCCGCTGGCGCGCGAGGGCAGTACGCCCGGGCTGGCGCTGCA
GGACCTGGCCGGTGGCAATCCGGATCCGCGCCTGCTGCCGAACCTGCGCCTGGCCCCGGC
CGCACCGCGGCTGTATGGCGTGGGCACGGTCGACCCGAGGTTGCAGGCGCTGGCGCGCGC
CTCGCTGGATGCGGACTGCCCGGCGGGTTATGCGCTGGAGCTGACCCATGGCGCGGTCGA
TGGCATTGAACGCCTGCTGGCGGCCTGGCTGCTGCCGGGGGATCGCATCGCGGTGGAGGA
TCCGTGCTTCCTCGGCAGCCTCAATGTGCTCAATGCCGTGGGCCACGCGCCGTTGCCGGT
GGCGGTGGACGCGCATGGCATGCAGGTCGAATCACTTCGGCAGGCGCTGGAGGGCGGTGC
ACGCGCGGTGCTGCTGACCCCGCGTGCGCACAACCCGACCGGGGCCAGCCTGGATGCGAA
GCGGGCACGGGCGTTGCGCCAGCTGCTGGCGGCCTACCCGCAGGTGGCGGTGCTGGTCGA
CGATCATTACGCGCTGCTTTCGCAGCAGGCCTACCACTCGGTACTGCCGCTGGATGGCCG
GCGCTGGGCGCTGTTGCGTTCGTTGTCCAAACCGCTCGGCCCCGACCTGCGCCTGGCCTG
GTTGGCCTGCGATGAAGAAACCGCGATGCGGTTGCGGCTGCGATTGGCGTCCGGCACCGG
CTGGGTCAGTCATCTGCTGCAGGATGCGGCGACGTCGGTGCTGGCGTCGGCAACGCAGCG
GACGAAGATCGCCTCGGCAGGTGAGCGTTACCAGCAGCGCCTGCAGTCGCTGCAGGAGTT
GCTGCGCGCGCGTGGCATGCCGACGCCGCTGCCAATGGAGGGATTGAACCTGTGGCTGCC
GTTGTCGGCTGACAGCCATCCTCAGGTGCTGGCACTGGCTTCGCGCGGATGGCATGTGCG
GGCGGGCGAAGTGTTCGCGGTGGCGGCGCCGGGACATGGCCTGCGCATCACCTGTGCGGC
GCTGGGGACGACGCAGCTGCGGCAGCTGGCCGATGACCTGGCGGCCGTGTGCGGGGTGTA
GCGTCGAGCATGGCTCGACGCTACAGAAGCCGATCAGGGCGCGGCGTTGGCGCCAGGGCG
CACGTAGTAGGACTGGCCGCTGTCATCGACGAACATCAGCTCCGGCTTGCCCTGCCAGGA
GGTGAGCATGGCGCCGGTGTTGTTCTGGTGCTTGACCATCAGGCTGGCGCCGCGATCCGG
GTTGGCGACGACCTTGAATACTTCGGTAGTGCCGGTGGCATCGTCGAGGGTGAGCAGGGC
TTCGCCGCCGCGGTCGCTGGTGCCATAACCACCACGCTCGGAACCGTCGGGGCCAAGCAG
GATCAGGCCAGACAGTGCCGTGGCACGCGGCCCCTGGGTGCGGCCCTGGCTGAGCGGGTC
GGGGACCGGTGCGCCGAGGATGACCCGCGGCTGGCCGCTTGCATCGTGGATGACCAGGCC
GCGTGCTTCGATGATGCGCTGTGGCGATTGGCTGCGATGCAGGTTCCAGGCGGTCCAGCC
GGAAACAAGCAGGGCGAGGGTGGAGACCACCAGTGTGGTCAGCAGCAGCGCACGGGGCAT
CGGGTGGTCCTTCCTTGGATGTGCCGACGATAGCGGATGCAAAAGGGGATGGGTAGAGTC
GACTGTCAGTCGACTGCTGTTCGATCAGATCACGGAGATTCCCGCGCTGGCGCGCGCAAG
TCGACTGACAGTCGACTCTACCTCTACCTGCTCGACATCACCCAGTGGCCGTTACACGGT
GATTCCCGGCGTCAGTGGAAATCGCGGCTGTGGCTGCGCAGTCCCTGCAGCAGTTCATCC
AGGCAGTGCATGCGTTGCACGATGACGTGCTGGACGCCATCGACGCGTTCCAGGCGACCA
TCGATCTGCATCAGCTGGGTATCGACCAGCACCCGGTGCTGGCGATCGGCCAGGTGCCGC
CAGACCACGGCGTTGACCATGCCGGTTTCATCCTCGAGCGTGAGGAAGGTGACACCGCTG
GCGGTCTGTGGGCGCTGGCGCATGCGTACCAGGCCGGCGATGCGCACGCGACGGCCATGG
CCATGGCTCGCCAGTTGCGCGGCATCCAGGCAGCCACGGCTGCGCAGCTGCACGCGCAGG
AACGAGATCGGATGGCGGCCGAGGGTGGTGCCGGTGCTGCGATAATCGGCCTGCATGTCC
TCCCAGGCGCTGGGCAGGGGCAACGGCACGCGGGCTTCGGCGGTGGCGCGGGCCTGGTCG
AACAGCGGCAGCCGGTTTTCCACGCCGGAGATATCCCAGCGTGCACGATGGCGATGGCCA
CTGAGCCCACGCAACGCACCGGCATCGGCCAGCAGGCCCTGCTGGCGGCGGTCCAGGGCG
GTGCGCTGGCACAGGTCGCCGACATCGTCGAACGGGCGCCGCGCACGTTCGCGCATGATG
GCCTGCACGGCGGGCTCGTTGCAGCCATCGACCAGGCGCAGGCCGAGCCGGATCGCGGCT
GCGCCCCTGCTGAAATCCAGGGTGCAGTCCCAGTCGCTGTGGCGCACGTCCACCGGCAGC
ACGCGGATGCCGTGCCGGCGCGCGTCCTGCAGCAGCTGGTCGGGGCTGTAGAAGCCCAGC
GGCTGGCTGTTGATCAGGCTGGCGGTGAACGCGGCCGGGTGATGGCACTTCAGCCAGCAG
CTGTTATAGGTCAGCAGGGCGAAGCTGGCGGCGTGGCTTTCCGGGAAACCGTAATCACCG
AAGCCCTTGATCTGCTCGAACAGGTGCTCGCCGTACTCGCGGCTGAAGCCGTTCTTCAGC
ATGCCGGACAGCAGCTTCTCGCGATGCGGCTCCAGGCCGCCACGGCGTTTCCATGCGGCC
ATCGAGCGGCGCAGGGCATCGGCCTGGCCCGGCGTGTAGCCGGCCGCTTCCACCGCCAGC
TGCATCACCTGTTCCTGGAACAGCGGCACGCCCAGCGTGCGTGCGAATACGCGTTCCAGC
TGCGGTGGGTAGAGCGGGTTGTCCGGGTCGTTCAACGCGTCCGGTCCCTGTTCGCGCAGG
ATCCGGCGCCGCTCCAGATAGGGGTGCACCATGTCGCCCTGGATCGGGCCAGGGCGCACG
ATCGCCACCTCGATCACCAGGTCATAGAACGTGCGTGGCTGCATGCGCGGCAGCATCGCC
ATCTGGGCGCGCGATTCGATCTGGAACACGCCGATGGTGTCGGCGGCGCAGATCATGTCG
AAGGTCTTTGCATCCTTGGGCGGGATCGCATCCATGCGTCCTTCATGCAGGCCGTGCTGC
TTCAACATCGCCAGGCATTTGCGGATGGCGGTGAGCATGCCCAGCGCCAGGCAGTCGACC
TTCATCAGGCCGGTGGCATCCAGATCGTCCTTGTCCCACTGGATGACGGTGCGGTCGGCC
ATCGCCGCGTTTTCCACCGGCACCAGGGTCGACAGCGGATGCTCGGAGATGACGAAACCG
CCCGGATGCTGAGACAGGTGGCGTGGGAAGTCGATCAGCTCGGCGGTCAATGCCAGCAGC
CGCCGCATCAAGGGCGTGTCCGGGTCGAAGCCGCGCTCGCGCAGGGTTTCCGGCAGCGGG
ATGCTGCCTCCCCAGTGGTCCATCGCCGCGCCGAGTTCGTTGACCTGGTCCATCGGCAGG
CCGAGCGCACGGGCCACGTCGCGGATCGCGCTGCGGCCACGGTAGCTGATTGCTACTGCG
GTCAGTGCGGCGCGCTCGCGGCCATAGCGCTTGAACACGTACTGCAGCACTTCCTCGCGG
CGCTCGTGCTCGAAGTCGATGTCGATGTCCGGCGGCTCATTGCGCTCGGCGGAGATGAAG
CGTTCAAACAACAGATTGCTGCGCGCAGGATCGATCTCGGTCACGCCCAGCACAAAGCAC
ACCGTCGAATTGGCCGCCGAGCCACGCCCTTGGCAGAGGATGTCCTGGCTGCGGGCGAAG
CGCACGATGTCATGCACGGTAAGGAAGTAGGAGGCGTAGTTTTTCTCCCGGATCAACGCC
AGCTCATGTTCGATCTGCTTGCGCTGTGCGTCCTTGATGCCGTCTGGCCAACGCCAGGGA
ATCTTTTCTTCGACCAGCTCGCGCAGCCAGCTGTCCGGGTCATGCCCCTCCGGCACCAGC
TCGCGCGGATAGGTGTACTGCAGCTGCTCCAGCGTGAAGTGGCAGCGTTCGGCGATGCGC
AGGGTCTCGGCCAGCAGTTCGGCGGGATACAGCTGGGCCAGCGCGGTGCGCGGGCGCAGG
TGGCGCTCGCCGTTGGGAAACAGGCGCCAGCCGGCCTCGGCCACGCTGCAACGATGGCGG
ATCGCGGTCAGCGTGTCCTGCAGGGCGCGGCGGCGTCGCACGTGCATGTGCACATCGCCA
CTGGCGACCAGCGGCAGGCGGTGACGTTCGCCGAAGGCCTGCAGCTGCTGCAGGCGGCGT
GCGTCGTCGTGTTCGTGGTGCAGTTCCACCGCCAGCCACAGGCGATCATCGAAGCCGGCG
CGCAGCAGTTCCAGGTCGGTAGCGGCCGGTTGCCGGTCCAGCCATAGACAGAGCAGGCCG
TTGGGCAGGCCGAGCAGGTCCTCGCGCAGGCAGCGGTACTCGCCCTTCGCCGCGCGCCGC
CGGCAGGTGGTGATCAACTGGCACAGCCCGGCATAGGCGGCCTGGTTGCTGCACAGCAGG
GCCAGCTTCGGTCCGTCCTCGACCTGGAATTCGGCGCCGACGATCAGCGCCACGCCATGC
GCCTTCGCCGCCTGCCAGGCACGCACGATGCCGGCCAGCGAGCATTCGTCGGTGATCGCC
AACGCGCGGTAGCCCTGGCCGGCGGCGCGCGCGAACAGCTCTTCGGCGATCGAAGCACCA
CGCTGGAAACTGAAGGCCGACAGGCAGTGCAGTTCGGCGTAGCCGGGCAGTTCGCTGTGC
ATGGCGGCTCAGCCGAACCAGCCGTGCAGCATCCACGGCGCATGCGGATCGTTGCGCTCA
CGGAAAGCCCAGCCGCGCTGGCCGTGTGCGGTTTCCACCACGTAGTAGTCGCGGCGCGCG
TCGGCCTGGTCCCACCAGCCCGATTCGATCCGCTCCGGCCCGGTGACGATGCGCAGCCGC
GGATCACGCAGCGGTTGCGGAGTGTCCAGCAACCAGCCAGGGCGCAGCGGCCAGTACGAC
GGAGGCTTGGCCGCAGGCTGGCTGCCACTGGCGCGTTCGGGGCGATGGTCGGCCTGCACC
GCCAGCGGCTGCACGGCGTCATCGCCCAGCCGCGCGCGCAGGCGCTCGCGCAGCTGGTTC
CAGGGCATCGCCTGTGCCGGCCGGGTATCGAACAGGTCGCGCGCGGCGGGCACGAACGGT
GGCAGTTGTTCGGCCTGCAGGCGCAGTGCGCGGCTGCCGGCCGGCAGGGCGAACGCTTCC
ATGCGGTTGCGCGCGATCTCGAACAGCAACGCGGGATCGCGTTCCGGTGCCAGCAGGCCG
ATGGTCAGCACGCTGGCCGGCAGCAGGTCGTGCTCGAAATGCAGGTCGAAGCGCTGCACG
CCGCCATCGCGCGAACACAGGAACGCGGCCAGGTCCAGCAGCAGGCGACGCAGCGGGAAC
AACAGGGCCTGGCTGGATTCGATCTCGTACTCGAATTCGATGCGTGCATCGAAACGGTCC
GGTGGCTGGTAGTAGCGCAGTGGCGCGGTGGGTAGCCCACGCAGTGCATCCAGCTGCTGC
AGGACCTCGGGGGCAAAGCGCCGGGCCAGGCTGTCGCGCGGCAGCTCGAGCACTGCGCCC
AGCGTGCGCAGGCCGGAGCGGCCGAGCACCGTCACCGCCTCGTTGGGCAGGCCGCAGCGC
GGCAGGGGCAACTGCGCCAGCGCCGCCGGCAGTTGCTGTGCATCGATGCCGAGGCCGTCG
TGGACGTTGGCCAGCACGCGCGCGGCATGTGGGGTAGGTGCGGCCACCAGACGGTGACGG
AAGCCGAGTTCGTGCAGTTCGTTGCGCAGCCGCTGCTGGATCGTCAGCCAGTCACCGAAC
AGGGCGCGGCTGGCGCCGATCTCCAGCACAAGTGCATGCGGGAAATCGAGGCTGACCTGC
GAGCTGTAGGCGTAGGCCCAGCTGGCCAGCAGCTGCCGGGTGTGCTGTTCGGCGTTGGGA
TCGTAATCGTGCAGGTGCATGTCCTGCACCAGCACCTGCGCAGCCGACAGCAGCATGCCC
GGGCGCAGCCCGGCTGCGCGTGCCGACGGGCTGACCGCACGCAGTACGCGACGCTGTGCC
GGCCCCTGCAGCAGCACCAGTGGGCGCTGCGGATCCGGCTGCAGGCGCAGCACGCTGTCC
AGCGCCAGCTGCGGCAACAATAGGCAGGCCCAGTGCATGGCGCGGCCTCAGTGGGCGATG
GCCAGCGGCAACGGCTGCGCCGGCGGCAGGCCGCCTCGGCACTTCAGCACCCGCACCTGG
CCGTGGTCGAGCTGCAGGCGCAGGCTGGCCGGAGAGGGATTGCGCGCCGCCTGCGCCTCG
CGGAACACGAAGCCCAGGCACTGGCCGCTGTCGGCGGCGACCTGCAGCCGGCGCAGGGCG
CGATCGTCGGCCTGGTGTGGCCAGCACAGCACCGCCGCGCAGGCGGCAGAGCGCAGGCAC
TGCTCGGTGGCCCAGAGCGCCTGTTTCGGCGCGGCGTGGATGATCTGCAGCTGGGCCAGG
TCCAGCCCGGCTGCCGCCCAGGCCGGGGCATGCGGGCGATAGGGCGGGGCGACCAGCACG
ATCGGGCGGTCACGCAGGCTCAGCTTGGCCAGCGCCGGCCAGACCAGCGCCAGCTCACCC
ACCCCGGGCGCCGCCTGCAGTACCTCGCACAGCCCGCTGGTGGGCCAGCCACCGCCGGGC
AGGCGTGCGTCCAATGCCGGGTGCCCGCTGGCCAGGTGGTCGCTGGCCGGCCCCTGGCGG
GCCGGGCCGCGCCACAGCTGGCGCCCGTCCAGCAGCCGGTCGAGGGCGACGACGGCACCC
ATCAGCCGGCCCTCCAAGGGAGGCGCCGGGCGGGCTGGAAACGGCAGGAACGGGCGGAAA
CGGCGGGCATGGCGCGAGTATCGACGGGCCGGTATCAGGGGCTGAGACCAGACATGCTAC
TCGCCTTGTGAGTAGAATTACTAATGAAATCGGAGGGTCCGGTTTCAGGTTGCTGAAGGG
GGGAAGGAGTGCCGACCAAGGTCAGCACCCACAGGCCCTGGTTACGGGCGCACCGGCAGC
GCCACCGGGCGCAGCGGCGCGGCATCGCCGCCGCGGATCTTCAGCGGGCCGCCGATGAAG
GCGAACTCGTAGACCTTGTCGCGGGCCAGTTCGTCCAGCGCCACCAGCTCGATGATCGGC
GCGCCCTGCTGGGCCAGCAGGTAGGTGTGCAGCGGCACGTAGTCGTCGGACACCTCCGAG
GGGAAGGTCTCGAAGCTGAGGTTGTCGGCACCGACGATCATCGCGCCGCTGTCCTCGACC
AGGAAGCGCGCCGCGTCCAGGCCCATGCCCGGCGGGTTGGCCATGTAGGCCCTGGGCTGC
TCGAACAGGCGCATGCGGCCGGTGCGGATCAGCACCACGTCGCCCTGCTGCAGTTTCACC
TTCTGGCGTGCCAGCGCATCCTTCAGGTCCTGGCGGGTGACGCGGTAGCTGTCAGGCAGC
ATGTCCACGCCCTTGGCGGCGGCCACGTCGATCAGCACGCCACGCGCGATCAGCGGCGGG
AACTTCTCGATGCCGGTGACATTCCAGCCACGGTCGCCGAGGTGCTTGTCGGCCTCGAAG
CCGTTCCAGATCTTCCCGTGGATGCCGAAGTGGTTCAGCGCATCGATGTGGGTGCCGGTG
TGGCTGTACATCGAGAATGCGGTGCCGGTGTAGCTGCGGGTGAGGTTCATGGTCTCGCCC
ACGCCCATCGGGTCGTCCATCACCGTGCCGCGCGGGGTGTGGGTCATCCAGAACTGGTAG
TGCGGGTCGCCGGCATCCTGCCAGCTGGGCATGCCGACGTAGTATTCGGTGGCCAGGTCA
TAGGCTTTGCCGCCGCTGACCCGTGACAGGATCGCCGCACGCGAGGCTTCGGTGATCAGG
TTGAGGCGGCCGATCTCGTCCTTCGGCCCCCAGGGGCTGGTGCCGACCTGCTGGCCGGAG
GGAACGCGTTCGTGTGCGGACACGGTGGTGGAAGCGGCGGTGCCGCCCAGCAGCAGGGCC
AGCGCGGTGGCCAGGGTACGTGGGGTCATGGGGAATCTCCTTGCAGGGTGGGGGAGGGTG
CGGCTCAGGCCGCGACCAAAGGCGCCAGGGCCTGGCGCAGGTGTGGCAGCGGCAGGGTCT
GCAGGCGCAGGCCGTTGCCGCCGATCACGGTGGGTATGGAACGGATGCCGAGGGCAGCGG
CTTCGGCACGATCGGCCTGCACGCGCTGGCGTACTGCGTCGCTGCGCATGTGGTCAGCGA
AGGCGCCACGTGGATGGCCCAGCGATTCGGCGATATCCAGCAGTACTTCGGCGTCGCCGA
TGTTGCGGTGCTGGTGCAGGTGCGCCCATTGCACGGCATCAAACATCGCGCCATGGGCGT
CGTTGCCACCGAGCATGCCGGCGGCCTGGCAGGCCAGTGCGCCGAGCCAGCCGGACGGAT
ACTCGAAGTCCTGTGCGCGCATGCCTTCGATATCGATGCGCGCGGTGTCTTCATGCGCGG
CGCAGTCGGTCCAGTGGCGCAGGATGATCGCCTTGGCGCGCTCCATCGAGCCGAACACCT
CGACCATCTGCGCGCGCGAGTCCTGCAGCACGAAGCTGCGGTGGCGCACCTGGATGCCGA
GTTCGGCCGAGACCTGCTGCAGGCGCGGGGCCAGCACGAAGCACCAGCCGCAGACCACGT
CGTGGAAGAAATCGACCACCGGCGCGGCGGTGGCGGGGGAAGGAACGGAAGACATCTGCC
TGCCATCGGTGAGAGGGGAGGCGGCAGAGTAGGCAGCGCGGCGTGGCCGAAACAGCACGC
TGCGGGCAGCTCAGTTTTCGCTGGCGGTTACGAATCCAGGCCGGCGCAGCCGGGCAGCTC
GGCGTGCAGGAAATCGATGAAGGCACGCACCTTGGGCTGCAGGTGGCGCGAGGTCGGGTA
GACCGCATGCACGAAGCGCGGCGGATAGCGGTGGTCGGGCAGCACCTGCTGCAGTTCGCC
ACGGGCCAGTGCGGGTGCCGCCAGGAACGAGGGCAGGGCGCCGATGCCCATGCCGGCCAC
CAGCAGGTCGCGCAGCAGCAGGCTGTTGTTGACGGTGACGCGCGCTGGCAGGGTGATCGT
CACCTGGCCATCGGGGCCGAGCAGCGGCCAGCTGCCCGGTGAGTCGGACAGGCTGTAGGC
CAGCACGCTGTGCGCCTGCAGATCGTCCACCGCCTGCGGTGCCGGATGCTGCCGCAGGTA
GGACGGGGCTGCGCACAGCACCTGCTGCAGCGACGCCAGCCGGCGCGCCACCAGGCGTGA
ATCATCCAGCTCGGCACGCAGCCGCAGCGACACATCGAAACCCTCACCGACTGCATCGAG
CAGGCGATCTTCCATCACCAGGTCCAGCGACAGCTGTGGATGCTGCTGCAGGAAGCGCGG
CAGCAGCGGCGACAGCGTGCTCAGTGCGAACGACTGCGGCGCATTGACGCGCAGGCGCCC
GGCTACGTCGCCGCGCTGTTCGGCGATGCCACGTTCCAATGCGTCCAGCTCGTCGAGCAG
GCGGCAGCATTCACGGTAATAGGCGTGGCCGGTCTCGGTCAGGCTCATGCGCCGCGTGGT
CCGCTGCAGCAGTACCACGCCCAGATGCGCTTCCAGCGTGCGCAGCTGCTTGCTCAGGCC
GGCGGGCGACATGCCCAGGTCTTCGGCAGCGCGGGCCAGCCCGCCGCGTTCGACGATGCG
GCGGAAGGCACGCATCAGGTTGAAGGAATCCATGCCGGCCCCGGGCGCGATGAGGGCGCC
ATTGTAGAGCCGCGCCGTGCGTGGATACAGGAACACGGCGCCGACCAAGCTCGGCATCCG
CCCGCGGCACGCGCTTGCGCCGTTTGTTCAAGCCGCCAACCCGCATGCCACGCCAGCATG
CAGGCCCCTCACTTTCCGGGTTGCCCATGAAGCACTGGATGCTCCGCCTGTATGCCCCGT
TGTTCCTGCTTGGTTTCGTCTCTGCCGCCATCGTCTGGGTGGGGCACCGCCACGCTGACC
CGTTGTGGCTGCTGGCCTTGCTGGCGGCCGCCATCGCGGTCTCGTTCGCCGCCGAGCGTG
CCTGGCCGTACGACCCCGCGTTCAACCACGACCACGGCGACAGCCTGCGTGACACCCTGC
ATGCACTGGTCAACGAAAGCCTGAACCTGCTGTCGATCGCGGCGGTGCCGCTGCTGGCGG
CAATCATTCCGTGGCAGTTGTGGCCGGTGCAGTGGCCATTCGCGCTGCAGGTGCTGCTGG
CCATCGTCTGCGCTGATCTCGGCATCACCCTGGTGCACTACGCCAGCCATCGCATCGGCT
GGTTGTGGCGGCTGCATGCGGTGCACCACAGCGTCACCCGCATGTACGGCTTCAACGGGC
TGATGAAACACCCGCTGCATCAGGCGGCCGAAGCGGTGGGCGGCGTGCTGCCGCTGCTGC
TGTTGGGCCTGCCGATGCCGGTGGCCGCGGTGCTGGCCTTCGCCATTGCCATCCAGCTGC
TGCTGCAGCACTCCAACGTGGACATGCGTCCCGGCGTGCTGGGTCGGGTGATGGCCTGGG
CGCCGCTGCACCGCTTCCACCACATGCGTTACGGCACCGCGGGCGACGTCAACTTCGGCC
TGTTCCTGACCGCCTGGGACCATCTGCTGGGGACCGCCTTCGATGCGCCGGGTTATCGGC
TGCAGCAACGCGACCTTGGCATCGGCAGCCAACCGGACTATCCGCGCGATTATCCGGGGC
AGCTGCTGGCACCGTTCCGCGAACTGCCGCATGGCGAGGTGCCGGAGTTGCCGGAAGGCC
TGCGCAGGCGCGAATGATTGAACATGTCAGGCCGCGTGCAGCTGCAGGCCCTGCAGCTGC
GCGGCACCGATGCCGAACATGCCGCGCAGGCTGCGCGAGAGATGGGCCAGATCGGCGAAT
CCAGCGGCATGCGCACTGTCGGTCAGGTTGTGACCGCTCAGATGATGCATCAGCGCGCGG
CGCAACCGTTGCCACAGCACCCAGCCGCGCAGGGTCACTGCCAGCTCGGACTGGAAACGC
CGGTGCAGCTGGCTGGTCGACAGGTGCGCCGCCTCGGCGATATCGGCGGCCGGCACCGGG
CCGGGCAGGTGCTGGGCAATACGGGCCAACGCCGCCTGCACGCGGCGGTCCAGCGGCTGT
GGGCGGCTCAACCGTGGCAGCCAGTCGTGCAGTTCCATCGCAGTGCCCGGCAGCGCGTGC
AGGTGCTGCTGGATCTGTTCGAGGTCGGCATGCGCCGGCTCAAGGAACACCGTACAGCCC
GCTTCCGGCGCCGACAGGATCGCGTGCGTCTGGAAGGACGGCAGCCACAGCCGTTGGCCC
TGCTGCCATACGCCATCGATCTCGACCTGCCAGGGCGCGCCGTCGCTCAGCAACAGTTGA
TGGGCGTAGTGCGCGTGGGAGGCGCTGCCACCGGCATGGCCCTGCAGCACGGCCACGTGA
GCATCCAGCTGCAACGTGCCATTCCAGGGCAGGGCGGGGGAGGGCATGGAGGGATTGTAG
ATCCACGCCATGCGTGGATGAATCTCCATCGAAATCAAATATTTCGACAATGAAACGAAG
AGCATCCACGCATGGCGTGGATCTACTGCAGGTCGCGAGAGACTGTCGAAGGCGGGGTGG
GTCCGGTTGCGGGGGCGTGAGCGCCATGGATGGCGCGACCGAGCTTACATGGACGTACTT
GCAGCGCCCCCCGCAGCCGGACCCACCCCGCCATCCCACAGGAAGCCCGCTTTTGCTTCG
GCTGTTGCTTCTGAGGTTGCCGGCCAGCGGCCGGCACTACCTCGGGTGCCGGGCGCAGCC
CGGCCGTCCCCTCACCGGCCGTGCGGATCCGGCCGGTGATGCACGTACTCGACCACCGTG
CCATCGGGATGCACCGCGTTGAACGCCGCCCCGGTGGGTACCACCTGCAACGGGAAGATG
ATCTCGGCGCCAGCCGCGACCAGTTTGTCGTGATAGGGCCGAACATCGTCGACCAGCAGC
GTTCCCGTGGTCGAAGTGAACGGCGCCAGCGCCGTCTCGCTGCCCTCGATCAACAGGAAC
GCACCGACCATCGCCAGACGCAGCCCGGCCTCCGGAAACGGGAACCCCGCATCGGCCACC
ACGCCCTGCAGCTGCTCGTAGAACGCCACGCTGCGTTCCAGCTCACCGGGTGCCACGAAC
ACCCGGATCAGCACGCGCGGCGCGCGCTGGCTGGAGGTGTCACAGCGGTCGCGCCAGAGA
TGGTCGAAGTCGCGATGGACGGTCATGGGCTCGGTTCGTGGCCAGGGACCCTCATTATCG
GCAGCCTCGCGCGGCGCGCTGATGACCGCCGGTGATGGCCTGATAACCGCTGGCCGGGTT
GCCCCTGTGACTTAGGTCCTGTTGACAGGTGTGAACGCCCTCGCACAATCTTCACAGGAT
TGGGTCGCCCTGCGCGGCCCGGGCAGGCAGGTTGTCACGCCGGGAGGAGGGTCCCGCGCG
CAGACCGGCCCGTCCATCGGCCTGCGGGACGTTGCCTGGCAACCCCTGCGCGGCATGAAC
GCTGCACCCTTCGGCGGCACTTTCCCTGGACCGATTGCCTTGGCAACGGAATTACGCCTG
CCGATGAAAACGTTTACAAAGCCGCTTGCACTGTCCCTGGCCCTGTCTGCCGCACTGGCC
GCCCCGGCCTGGGCCGACCCCGCCGCGTTCACTGTGCTGACCCTGGAACAGGCCCCGACC
GCCGAGGCGATGCCGGCCCTGGCCGCCCAGCTGAAGACCCTGCAGGTGGACGCGGTGAGC
GTGCGCCAGGTGCAGCGCGGCATCGGCCAGGTCGATCCGCTGCAGGTGCTGGCCGATGGC
CTGGGCTACGAGTACCGCTTCATTGCTGCCGGCAAGGACGATGGCCAGACCCAGCGCGGC
CAGGCCGTGCTGACCCGGTTGCCGATCGCCGCTGAATCCGGCCCCGACCAGCCGGGCCTG
AACTACCTGCGCCTGGACGACGGCCGCCACACCGTGGCGGTCTATACCGATGCCGGTGCA
GGTGCGGCGCAGCTGCCGGCGCTGGTCACCCGTTCGCGGCTGGGTGCACCGGCGGTGCTG
CTCGGCGCGGTGGCCGGTGAATCGGCCAAGGCCGCAGGCTTCGATCCGGCGCGTGTCGCG
CTGGAAGCCGATGCCAGCTATTTCAGCGATGGCTTCCAGGCCGCCAGCAGTGCGCCGTTC
AAGGTGGAAGGCAGTACCCTGCGCGCCACCCTGCTGACCCTGGCCTACGCCGCCGACACG
CATGGCGACAGGCCGTGGATGGACACCACCCTCAACGCCGACGCGCGCGCTGCGCTGCTG
CTGAAGGCGATGACCGAGGATGAGAAGTTCCAGATGCTGCACAGCTACTTCGGGCTGGGC
AAGGACGGTGGCCCGCTGCCGGAAGGCGCAGTCGGTTCGGCTGGTTTCGTGCCGGGCGTG
GCGCGGTTGGGCATTCCGTCGCAGCAGTCGGCCGATGCCGGCGTTGGCGTGACCAATCCG
GGTGGCATCCGCCCGGGCGATTTCGCCACGGCGATGCCGTCGGGCCCGTCCACCGCATCG
AGCTGGAACCGTGAAGTCGCCTTCGCCGGTGGCGCCACGATGGGCCGCGAGGCATGGCAG
CAGCGCTTCAATATCCTGCTGTCGGGCAGCGTCAACCTGCAGCGTGACCCGCGCAACGGT
CGCAACTTCGAATACGCCGGTGAAGACCCCCTGCTGGCCGGTTCGATGGTCGGCGCGCTG
ATCCAGGGCGTGCAGAGCCAGCACGTGATCTCCTCGATGAAGCACTTCGCGCTGAACGAC
ATGGAGACCCGCCGCAACTTCCACGACGTACGCATCGGCGAACAGGCCATGCACGAGTCG
GACCTGCTGGCCTTCGAGATCGCGCTTGAAGCCGGTCGCCCCGGCGTGGCGATGTGCTCG
TACAACAAGATCAACGGCACCTACGGTTGCGAGAACGGCTACCTGATGAACCAGGTGCTG
AAGCAGGAATGGAAGTTCCCCGGTTTCGTGATGTCCGACTGGGGCGGCGTGCACAGTGGT
TCGAAGGCGGCGCTGGCTGGCCTCGATCAGCAGTCGGCCGGTGAAGTGTTCGACGCGGCG
GTGTTCTTCGACGAACCGCTGCGCCTGGCCGTGCACGGCGGCGTAGTGCCGCAGGCGCGC
CTGAACGACATGGTGGCGCGCATCCTGCGCACGATGTTCCTGCATGGCAACTTCGACAAC
CCGCCGCAGCACCAGAAGGTGGATGCCGAGGCCGGCTTCGCCGTTGCCCAGCGCACGGTG
GAAGAGGGCAGCGTGCTGCTGCGCAATGAGGGCAACCTGCTGCCGCTGGCCGACAGCGTG
AAGCGCATCGTCATCATCGGCGGCCATGCCGACAAGGGCGTGATCGGCGGCGGTGGTTCG
TCGATGGTGGGCGTCACCGCCAAGGGCACCAATGCGGTGCCGGGCGTGATGCCGACCACC
TGGCCGGGCCCGGTGATCTTCCACCCGTCCTCGCCGCTGGCATCGCTGCGCGCCGCGCGC
CCGGACGCGACCATCGAGTATGTGGACGGGACCAATGCCGCCGCTGCGGCCAAGGCCGCC
GCGCAGGCTGACGTGGCCATCGTGTTCGCCACCCAGTGGGCCGCCGAATCGGTGGACCTG
CCGGACATGCAGCTGCCGGACAACCAAGATGCCCTGATCTCGGCAGTGGCCAAGGCCAAC
CCGAAGACCGTGCTGGTGCTGGAAACCAACGGCCCGGTGCGCACGCCGTGGCTGGCGCAG
GTGCCGGCGATGCTGCAGGCCTGGTATCCGGGCATCCGCGGTGGCGAAGGCATTGCCGCG
CTGCTGACCGGCCAGGTCAATCCGTCCGGCCGCCTGCCGGTGACCTGGGTGACGGACGAA
TCGCAGCTGCCACGCCCGCACATCGACGGCCTCGGCTTCAAGCCGGCCAAGCCGTTTGGT
GATGTGTTCGATTTCGATATCGAAGGCGCCAACGTCGGCTACAAGTGGATGGCGGCCAAG
GGCCTGACCCCGACCTTCGCCTTTGGCCATGGCCTGTCCTACACCTCATTCGCCTATGAG
AACCTGAAGGTGAGCGTGGAGGGCTCGCGCCTGGTCGCCAGCGTCGACATCCGCAACACC
GGCAAGCGTGCCGGTGCCGACGTGGCCCAGCTGTACCTGAAGCTGCCGGCCGGCAGCACC
ACGCCGATCCGCCTGATCGGCTATGACAAGGTGAACCTGCAGCCGGGCGAACAGCGCCGC
ATCCGCATCGAAGCCGAACCGAAGACCCTGGCCCACTACGATGCACAGGCGCGCCAGTGG
AAGATCGACGGCGGCACCTACCAGGTGCAGCTGTCGCGCAATGCGGCCGAGCCGCTGCAG
AGCGTGGACGTGCAGCTGGTGGAGCAGGTGCTGCGCTGATGCCTGAAGACACGGCCCGCA
CAGGGCCGTGTCTGAAAAAGGGGACGGAGGGGATTAAGTCGTTTATGCACAAACGACTTA
ATCCCCTCCGTCCCCTTTTTTCATTTGCCAAACCACCCGCGCAGGAAATCGATCAGCTGC
CGCACCTTCGGTGAGGGCTGCGTGCTGTGCGGGTAGACCGCGTATACGCTCTGCTGCGGG
AAGCGGTGCTGGCGCAGCACCGGGCGCAGCCGGTCCTGGGCCAAGTCGTCCTCGATCAGC
CAGCGTGGCAGCACGGTGACCCCGGCGCCGGTCACGGCGAAGGCACGCAGGCTGCTGGCA
CCATCTACGCGCACCACCGCATTGCCCGGGTTGGTGGCAAACAGGGCGTCGCTGCCATCC
GGCGCCACCACCGGCACGTCGGCCAGGCGCGGGTAGCCGAGGCGGGGCAGGGTGCCCAGC
TGCACGGGGTCGTCGGCAGCATCGGCAGAGGGCAGGCGTGCCAGCAGGGACGGAGCCGCC
ACGGGGCACAGTGGATGGCGTTCCAGTTCGCTGGCGTGCAGGCCCGAATCGGGCAGACGG
CCAAGACGGATCGCCAGGTCGAAGCGCTCGGGAATCAGGTCCGCCGGCGCGGGAGACGTG
GACAGGTGCAGCTGCAGCGCCGGGTGCCGCGCACGGAACGCCTCCAGCGCAGGAATCAAG
CGTAGCTGGGCGTACTCCGGCGTGGTGGTCAGGCGCAGCACGCCCTGAAGCTGGTGCTGG
TCGCGGCGCGCGGCATCGATCGCTGCCTGTGCGGCATCCAGCGCCTGCACGCAGTGCTGC
AGGAACTGCTCGCCAGCGTCCGTCAGGGCCAGGTGGCGGGTACTGCGCAACAGCAGGGTC
ACGCCCAGCTCCTGCTCCAGCCGCTTCAGGTTGAAGCTGACCACCGCACGGCTGAGGCCG
AGCCGATCGGCTGCTGCGGTGAGGCTGCCGGCCTCGACCACGGCGCGGAAGATATCGAAG
CGATCGAGGCTGACCATGGCAATTCATTGTCAAAGTGGATTTGACAGTGTTGCAGTTGCT
GTCGTGTTTTTCCAACAAGGCCCGCACGGCATGCTGGCCGCTTCCCTGCTGGAGCGCCGC
CGATGCCGTCCCCCCGCCTGCGCCATGAGGCGATCTTCCTGCTGGTGTTCGCCTTGGATC
TGGTCAACATGTTCATCGCCACGGTGGCCTATCCGGCACTGGCAGCGGAACTGCACGCTG
ATGTCGGTACCCTGGCCTGGGTGGGCACCGCCTACATGCTGGGCCTGAGCGTGGTGATTC
CGCTGGCGCCCTGGTTGGCCGCGCGCTGTGGTGAGCGTCGCCTGCTGCTGGTGGCGTTGC
TGTTGTTCGCGGTTGCCGCTGTGCTGGCCGGTGCAGCACCGGGTATCGGCTGGCTGCTGG
GCTGGCGCCTGCTGCAGGGGCTGGCCGGTGGCCTGCTGATTCCGGTGGCACAGGCGGCAG
CGTACCGACAATGCACGTCCGACCAGCGTGGCGCGCTGACCCGCCGCATCCTGCTGGTGG
CGCTGCTGGTGCAGTGGCTGTCCTGGCGCGGTGTGCTCTGGGCCAGCCTGCCGCTGGCCG
TGGTGGCGATTGGACTGGTGCTGGCGTGGATGCCCGCCGATGGCGCGCGCAGTGCGCCGC
GCCTGCAGGCCTATGCGCTGTCTACCGCGATGCTGGCGCTGGGCGCGTTGCTGCTGGCGC
TGACCTGGCTGGGTGAACCCGGCCATCGGGCCGCCGGTGCCGTAATGCTGTTGATCGCAA
TGCTGTTGGCGGCGGCCCACCTGCGGCATGCACGGCAGCAGCTGCAGCCCCTGCTGCGCT
GGTCGCTGCTGTCCCATCGGGGCCTGCGCCTGGCGATGCTGGTCTATCTGGCAGTGCCCG
GTGTGTTCATCGGCAGCCAGCTGGTCAGTACGCTCCAGCTGCACCAGGCCGGTTACAGCG
CGGCACGCATCGGCGGGTTGATGCTGCCCTGGGCGCTGGCCTCGGCCATTGCGATCACGG
CCAGCAAGCGCCTGCTGGCGCGCTTCGGCCCGGCCACGGTACTGCGTATGGGAATGATCC
TGCAGGCCAGCGGCCTGCTGTTGATGGCGCTGTTGCCGCAGCCGGCCTTCGCCTTGGCCG
CGCTGTTGTTCGCGCTGATGGGCGCCGGTGGCAGCCTGTGCAGCAGCACCGCGCAGACGC
TGGCTTTCCACGGCGTGGAGGGTGAAGCGCTGGGCGATGCCAGTGCCCTTTGGAACCTCA
ACCGTCAGCTCAGTTTCTGCCTTGCTACTGCCGCCATTGCGCTGTTGCTGGCGCTGGCCA
TGCAGTGGCTGCCAGCACGCGCCACCAGCGTGGCTCTGGGTCTGGCCGCCGCAATGACGC
TGTTGCCGATGGCGTTGCTGCGTCGGCCGCAGAGGATCACCCTTTCGCAACCGGAGAACA
CTTGATGGCTACGACCGCAGAACATGAAATCCACCACCTGCACGACAAGCTGCAGGCCTG
GTTCCGTGCCGATGTCGGCGCCGATGCGCTGGACGATCTGATGGCGCATTTCTGCGCGGA
CTTCAGCATGGTCGGCATCGCGGGTCACAGGCTGGACCGGAATGCCGTGCAGGCACTGTT
CGCGGGTGGTCATGGCGCGCGTCCAGGGCTGCAGATTTCCATCGAAGCCGTGCAGGCGGT
GGATGCGCTGTCACCGCTGGCGGTGCTGCGCTATCGCGAAGGGCATTCGCTCGATGGCGG
CCGGCCCACATGGCGAGAGTCGCTGGCGGTGCTGCGCCAGGAGCAGGGGCGTTGGCGTTG
GCTTGCGTTGCACGAAGTGCCGATGGCCTGACCGGCAGTGCCGGCCGCTGGCCGGCAACC
GCGTAACGCGCCCCAGGATCATGAAGTTGCCGGCCAGCGGCCGGCACTACCGGTCGTTGG
CGAGCGCGGCGGCACCGCGGGCACATGTGCCATCAGTCCTGCCTGCATCCGCCGCAGAAT
GCAAAGCCCGCCCACACCTCACGGCTCAAGGCAGGAGTAGGCTTGAGGCTTTCCTGCCGG
GAGGGGTTGTCCATGCGTGTGCGTGCCGTCGCTGTAGCCATTGCCCTTTGCCTGTCCAGC
ACCGTGCTGGCCGCCGATACCCCGCCGATGACCCCGGACATCAGCGGCAAGCCCTTCGTT
GCCCCCGATGTCGGTCGTGACTACGACAAGCGCGTGGTGATGGTGCCGATGCGTGATGGC
ACCAGGCTGTATACGGTGATCGTGGTGCCCAAGGGCGCCCGCAATGCCCCGATCCTGCTG
ACCCGCACGCCCTACGATGCCGCTGGCCGCGCCAGCCGCAGTGATTCGCCGCGCATGCGC
GACCTGCTGCCGCAGGGCGACGAGGTGTTCGTCGACGGCGGTTACATCCGCGTGTTCCAG
GACATCCGTGGCAAGTACGGCTCTGAAGGCGATTACGTGATGACCCGGCCGTTGCGCGGG
CCGTTGAACAACGCCAAAGTCGACCACTCCACCGACGCCTGGGACACCATCGACTGGCTG
GTGAAGAACGTGCCGGAGAGCAATGGCAAGGTCGGCATGCTCGGCTCGTCGTACGAGGGC
TTCACCGTGGTGATGGCGCTGACCGACCCGCATCCGGCGCTGAAGGTGGCCGCACCGCAG
AGCCCGATGGTCGATGGCTGGATGGGCGACGACTGGCTCAACTACGGTGCGTTCCGCCAG
GTCAACTTCAACTATTTCGCGATGCAGACCGAGAAGCGCGGCAAGGGTACGCCGCTGCCC
AGCCTCGGCTATGACGACTACAGCACTTTCCTGCGGATCGGTTCGGCTGGCGATTACGCG
CGCTTCACCGGCGTGGACCAGCTGACCTGGTGGAAGAAGCTGGTCGAGCACCCGGCCTAT
GACGGCTTCTGGCAGGGTCAGGCGCTGGACGCGGTGATGGCGAAAACACCGTTGAAGGTG
CCGACCATGTGGCTGCAGGGCCTGTGGGACCAGGAGGACATGTGGGGCGCCAACCACGCC
TACCAGGCAATGGAAGGGCGCGACAGCGGCAACAACCGCAATTACCTGGTGATGGGGCCG
TGGCGGCACAGCCAGGTGAACTACAGCGGCAGCGAACTGGGCGCGCTGAAGTTCGATGGC
GATACCGCGCTGCAGTTCCGCCGTGATGTACTCAAGCCGTTCTTCGACCAGTATTTGGTG
GACGGTGCGCCGAAGGCGGACACGCCGCCGGTGCTGGTCTACAACACTGGCGAAAACCAC
TGGGATCGCCTGAAGGGTTGGCCGCGCAGCTGCGACAAGGGCTGTGCTGCCAGCAGCAAG
CCGTTGTACCTGCGGGCCGGCGGCAAGCTGGCATTCCAGGCGCCGGCGGCGGGCGAGGGC
GACTTCGAGGAGTACGTGTCCGACCCGGCCAAGCCGGTGCCGTTCGTGCCGCGTCCGGTC
CGCTTCGGTGACCGCGACATGTGGACCACCTGGCTGGTCAAGGACCAGCGCTTTGTCGAT
GGTCGCCCGGACGTGCTGACCTTCATCACCGAACCGCTGACCGCGCCGCTGCGCATCGGC
GGCGCGCCGGTAGTGCACCTGCAGGCCTCGACCAGTGGCACCGACAGTGACTGGGTGGTG
AAGCTGATCGACGTGTATCCGGACCAGGAAGCGTCGACGCCGGAGATGGGTGGCTACGAG
CTGCCGGTGTCGCTGGCGATCTTCCGTGGCCGCTACCGCGAGAGCTTCAGCGATCCGAAG
CCGCTGGCGGCGAACCAAGTGCTGCCGTACCGTTTCGACCTGCCCAACGCCAACCACACG
TTCCAGAAGGGCCACCGGGTGATGGTGCAGGTGCAGTCCAGCCTGTTCCCGCTGTACGAC
CGCAACCCGCAGACCTACGTGCCGAACATCTACCTGGCCAAGCCAGGCGATTACCAGAAG
GCCACGCAGCGGGTCTGGCACAGTGAGGCGCAGGCCAGCTACATCGATCTGCCGGTGTAC
TGAGGTTGGTGAGATCCGCCGGTGTGCGATGCCCGGCGGCTGCGGTGGTGCCGGCCGCTG
GCCGGCAACTGCAATGGCGCAGGAGCGTGTCGACCAAGGTCGGCACCTACCAGAGCTGGG
CCATGGCACGTCGATTCAGGCGGCTGGGGTAGTGCCGGCCGCTGGCCGGCATCCGCAATG
GCGCAGGAGCGTGTCGACCAAGGTCGACACCTACCAAGGCTGGGCAATGGCATGCTGATC
GACCAAGGTCGAGACCCACCAGAGCGGAGCCATCGCAGGTCGATTCAGGCGGGTGTGGTA
GTGCCGGCCGCTGGCCGGCATCCGCGATGGCGCGGGAGCGTGTCGACCAAGGTCGACACT
TACCAAGGCACTTCACCCCACCTTCGAAGGGCCCGTGCGCCAGCGGCTGGGGACCAGGCC
GAAACGCTTGCGGAATGCCGCGGCGAAGTTGCTGGGGTGGCGGTAGCCGCTGGCGGCGGC
GGCCTGCTCGACCGTCCAGCCGTCCTCGCGCAGGCCCTGTTCGGCGTGGCGCATGCGCTG
CTCGTGCAGGTAGTCGAACACCGAGCAGCCGTACTGCTGGGCGAAATGACGGCGCAGCGA
GCTTGGGCTCATGCAGGCCAGCTGGGCCAGCTCGACCAGGCTGTGGGCGTGACTGGGGTC
GTCATGCAGGTAGGCACGCACGCGCTCCAGGCGCTCGCGCTGGCCGGCCCGCAGCGTTCG
TACAGGGTCGGTCTGCAGATCCTCGGCCTTCAGGCCAACGGCCAGCAGCTGCAGAGCAAC
GCCCTCGCGCCACAAGGCGTCGATGCCATCTTCCCATGGGCTGTCGAACAACTGGCCGAG
TACCGGCAGCAGGGTATGCGGAATGGCCCAGTGGCGGCATTCCAGGTGGCTGTTGAGCGC
GGTCTCCAGCTGCGGCAGATGGAACAGATCCGGATCGATCTGGCCGGGCACCATGACGCT
GACGCCGCGCATGCGCGTTTCGCCGGGATGCGCACCGGTCATCTCGACCTGCTCGCGGTG
GTGCGCGGTCATCGCCGTGCCGGCGCGCAGGGTGAAACCACCGCGTCGCGGAATGCGCAC
ATCGACCTGGCCCTGCAGCATCACGCGGATGGCCAGGCCGGGACTCTGCTGGGCGGTCGC
TACATAAGGAAAGCGATTATGGACGTCGGAGGCGATCAGGCTCATGCCGCCGCGCAGGAA
CTGCTCGTTGACCTCGCCATGGCCGGCCCACTGGTCGTCGCGCAGGTGTTCCGGGTCAGC
GCGGTAATCGAAGCCATGACGGTGGCCGAAGCGGCGGTAATCGGCAAAAGTGAAGTATCG
GGACATCGCTCGGCACGTACTTTGGAGGTGGACGCTGGCATGACCTCGCCCACGCGCTCT
GCAACGCAGATGCGGATCCGGTCGTTACCCGCGCAGGCATGCTGGGAAGCAGTGGCGTGG
GCACTCTGGATGGCTGGGGAAACGCCAGGTTGAATGAAGTGTGTCGAAGAAACTGGAAAC
GTTTCCCATTGTCGCCTCGATTCGCGCGCTTTTGATTCCGATAGGGTCAAAACGATTGAC
GATTACGGCCAAAGTGAAAATGCCGCCGAGCATACGCCGGCGTTTTGCATGCATATCCGT
ACGTAATTCCATACATCAACTTGAGTTGAGGTTTCATGGCTGGAACGATCACCCGTAGAC
GCGGTGTCAGCCAGGCCATCACAGGAATGCGCGTAGGGTGGGGTGGTTGGCTGCTGCAGG
CCACTTCGATACCCCCACTGATGGAGAACGCAGATGATTGATTACCAACTCACCGGCAAG
ACCGCGATCGTGACCGGCGGCGTGTCCGGCATTGGTCTGGCCGTGGCGCAGACCCTGGCG
GCGTCCGGCGCGCGGAATTCGGTCTGGGACCTGAAGCAGGATGCGGTGGATGCCACCGTG
GCGCAGTTGCGCAACGCCGGTGCACAGGCGATTGGCATCGCGCTGGACGTCACCGACGAC
GCAGCGGTGGAGGCGGCGGTGCAGCGCACGATCAAGGAACTCGACGGCCTGCATGTGGCG
GTCAACAACGCCGGTATTGGCGGGCCGGCCGCCAGCAGCGGTGACTATCCGATCGATGGC
TGGCAGCGGGTCATCGACGTCAACCTGACCAGTGTCTTCCTGTGCCAGCGCGCGCAGATC
CAGGCCATGCGTGCGGCCGGCAGCGGCGGCAGCATCATCAACATGGCTTCGATCCTGGGC
CAGGTGGGGTATGCCGGTTCCACAGCTTATGCGGCGGCCAAGCACGGCGTGGTCGGGCTG
ACCCAGACAGCCGCGTGGGAACATGCCGCCGACGGCATTCGTGTCAACGCGGTCGGCCCG
GGCTTCATCAGCACACCCCTGCTGGAGAAGATGGACCCGAAGGTGCGCGCCACGCTGGAA
GGCCGTCACGCCTTGAAGCGGCTGGGTACGGCCGAGGAAGTGGCGGCGCTGGTGGCCTGG
CTGGCCAGCGACGATGCCTCGTTCGCGACCGGCGCGTACTACGCCATCGATGGTGGCTAC
CTGGCGCAGTGAGCGAATGCGGTCAGTAGATCCACGCCATGCGTGGAGGAATGCGTGCGG
TGAAGAAGGCGTGCCATCGCCTTCACCGCCGTCCCACGATCGCCGCGCGACGCTCCGGGA
AAATTCCGGAGCTTTCCCATGGAACTTACCCAGGATGTCTCGATCCTGCTGCGCGTTGCC
GCAGCGATGCTGTTCGGCGGCGTGCTCGGCGTCGAGCGCGAGATGGGCAAGCACGCCGCT
GGCCTGCGTACGCACATGCTGATCGCAGGGGCCGCCGCGTTGATCGTCGGCCTTGGCGAC
TCGGTGGCCGAGCATTTCCAGCAGGAGCGCTACCGCGACCTGCTGCAGGTTGATCCGGTA
CGCCTGATCGAAGCGGTGGTGGCCTGTGTCGGCTTCGTTGCCGCTGGCACCATCCTGCGT
GGGTCACGCGAGGACCAGGTCAGCGGCCTGACCACGGCCAGCTCGTTGATCATGGCGGCG
GCCATCGGGATTGCGGTGGGGATCAGCAAGTACGTGATCGCCATCGGGGTGAGCGTGCTG
TGCGTGCTGGTGCTGGCGGTGATGCGGCGGTTGGAGAAAAGGATCTCGTAGGGAATCTCG
AATTGCCGGCCAGCGGCCGGCACTACCATGCGGACTGAATGGTCGGACCAATATGGCATC
TAGCCCTATGGTCTAATAGGTTCCTCGCCGGAGTGGCGGTTAAATCCGCTGCAAGTGGTC
TGATCGAAACCATTATTGGTACGACCAATAATCGACAGCCACGGCGATCCACCGCCTGCG
GTGGGGCACCTTCCGCATCCAGTCGAGAGTCTTCATGCAGCCCTGGCAACACCTGTACGA
CCCCGCCGGCAACCTGTGGTTGTCGAGCCTGATCGCGCTGCTGCCGATCGCGTTCTTCTT
CGTTGCCCTGGCCGTGCTGCGCATGAAGGGCTGGCTGGCCGGCACGATCACCGTGGCCAT
CGCGCTTGGCGTGGCCCTGCTGTTCTACCGCATGCCGCTGAGCCAGGCGCTGGGTGCGGC
CGGCTTCGGCTTCGTCTACGGCCTGTGGCCGATTGCCTGGATCATCATCGGCGCGGTGTT
CCTCTACAAGGTCTCGGTCAAGACCGGTCAGTTCGACATCATCCGCGCTTCGATCCTGTC
GGTGACCGAAGACCAGCGCCTGCAGATGCTGATGGTCGGCTTCGCCTTCGGTGCCTTCCT
GGAAGGCGCGGCCGGTTTCGGTGCGCCAGTGGCGATCACCGCGGCATTGCTGGTCGGGTT
GGGCTTCAAGCCGCTGTATGCCGCCGGCCTGTGCCTGATCGTCAACACCGCGCCGGTGGC
GTTCGGTGCAATGGGCATTCCGATCATCGTGGCCGGGCAGGTCACCGGCCTGGATGCCTT
CGAGATCGGCCAGATGGCCGGCCGCCAGCTGCCGTTCCTGACCGTCATCGTGCTGTTCTG
GATCATGGCGATCATGGATGGCTGGCGTGGCATCAAGGAAACCTGGCCGGCGGTGCTGGT
GGCCGGTGGCTCCTTCGCCATCGCGCAGTACCTGACCTCCAACTTCATCGGTCCGGAACT
GCCGGACATCACCGCCTCGCTGGCGTCGCTGGTCTGCCTGACCCTGTTCCTGCGCTGCTG
GAAGCCGGTACGGATCTTCCGCTTCGATACCGAAACCAGCGCCGAGGCGACCGCACAGGC
ACTGGAGGCGCCGCGCTACAGCGTCGGCCAGATCGCCAAGGCGTGGTCGCCGTTCCTGAT
CCTCACCGCGATGGTCACGCTGTGGAGCATCAAGCCGTTCAAGTCGCTGTTCGCGGCAGG
CGGCCCGCTGGAAGGCTGGGTGCTGAAGCTCCCGGTGCCGGGCCTCGACCAGAGGGTGCA
GAAGATGCCACCGATCGTGGACGCGCCGCTCAGCTATGAGGCGGTCTACAAATTCGACTG
GTTCTCGGCCACCGGCACCTCGATCATCCTCGCGGCGGTGATCGCGATCATCGCGCTGCG
CATGCCGGCCCGGTCGGCGCTGCAGACCTTCGGCGAAACCGTGCGTGAGCTGCGCATGCC
GATCTATTCGATCGGCATGGTGCTGGCCTTCGCGTTCATCGCCAACTATTCGGGCCTGTC
GGCAACGCTGGCGCTGGCACTGGCGCACACCGGCGACGCCTTTCCGTTCTTCTCGCCGTT
CCTGGGCTGGCTGGGCGTGTTCCTGACCGGCTCGGACACCTCGTCCAACGCGCTGTTCTC
GGCGCTGCAGGCGACCACCGCACAGCAGATCGGCGTGTCCGACGTGCTGCTGGTGGCGGC
CAACACCACCGGCGGCGTCACCGGCAAGATGATCTCGCCGCAGTCGATCGCCATTGCCTG
CGCGGCGGTTGGCCTGGCAGGCAAGGAATCGGACCTGTTCCGTTTCACGGTCAAGCACAG
CCTGGTCTTCACCACCATGGTCGGCCTGATCACCCTGGCCCAGGCCTACTGGCTGACATG
GATGATTCCCTGAGCCATGCCGCGCGGCCTGACCCCCTGTTACGCGCTTCGGGCCACAAT
GGCGCCATGAGCACGCAACGTATTTCGGACAAGGTGGCTGCGCAGCTGCGCGGCCTGGTG
CAGGAACAACAGCTGCGGCCGGGCGACCGGCTGCCGGCCGAGCGCACCCTGGCGGTGCAG
CTGGGGGTCTCGCGCACCGCGCTGCGCGAGGCCATCGCGCAGCTTGCCAGCCAGGGTCTG
TTGACCGCACGGGTCGGTGGCGGCACCTACGTGGCCGAGCCTGCGGCGCGCGCGCGGCAG
GCGCTGGATGAACCGCTGGCGCCGTACCTGCCGCTGTTCCAGGGCGACCCGGAATACCGC
TTCGACGTGCTGGAGATCCGCCATGCGCTGGAAGGCGCCACCGCCTGGCATGCGGCGCTG
CGTGCCACCGACGAGGACCGCACGCGCATCGCGCAGGCCTTCCAGACCATGATGGACGCG
CACGGCAAGGACGACCCCACCGGTGAAGCGGAGGCTGACGCGGCCTTCCACCTGTCCATC
GCCGAGGCCTCGCACAACCTGGTGCTGCTGCAGGTGATGCGCGGCTTGTTCGAACTGCTG
CAGACCAACATCTCGCAGAGCCGCGAAAAGCTCTACACCTCGGCGAGGACCTTTTCGCCG
CTGTCCGACCAGCACCGCGAGATGATGGACGCGGTGCTGGCCGGCGACCCCGAACGCGCG
CGCGCCGCCGCGCATGCCCACCTCGAGTTCGTGCACACCACGCTGCGCACGCTCGATGAC
AACGAAGCCCGGCGTGCGCGGGCCTCGCGTCTACCTTCCCCACACGGTTGACCCCATGAT
CATCTCCGCCTCCACCGATTACCGTGCTGCTGCCGAACGGCGGCTGCCGCCGTTCCTGTT
CCACTACATCGATGGCGGCGCGTATGCCGAGCACACGCTGAAGCGCAACGTTTCCGACCT
GTCCGACATCGCGCTGCGCCAGCGCATCCTGCGCAACATGTCCGACCTGAGCCTGGAAAC
CGAGCTGTTCGGCGAAACGCTGGCAATGCCGGTGGCGCTGGCGCCGGTCGGCCTGACCGG
CATGTATGCCCGGCGCGGTGAAGTGCAGGCGGCGCGCGCGGCCGACAGCCGCGGCATCCC
GTTCACGCTGTCGACCGTATCGGTGTGCCCGATCGAGGAAGTGGCACCGGCCATCCAGCG
GCCGATGTGGTTCCAGCTGTACGTGCTGCGCGACCGTGGCTTCATGCGCAACGCACTGGA
GCGGGCGCAGGCCGCTGGCGTGACCACGCTGGTGTTCACCGTTGACATGCCGGTGCCGGG
CGCGCGCTACCGCGATGCACACTCCGGCATGAGCGGCCCGAATGCCTCGCTGCGCCGCAT
CGGCCAGGCCATCACCCATCCGCACTGGGCGTGGGACGTGGGACTGTTCGGCCGCCCGCA
TGATCTGGGCAACATCTCCACCTACCGTGGCAACCCGACCGGGCTGGAGGATTACATCGG
TTGGCTGGGCAGCAACTTCGATCCCTCCATTTCCTGGAAGGACCTGGAGTGGATCCGCGA
ATTCTGGAAGGGCCCGATGGTGATCAAGGGCATCCTTGACCCGGATGACGCGCGTGATGC
GGTCAGGTTCGGTGCCGATGGCATCGTGGTCTCCAACCACGGTGGCCGCCAGCTGGACGG
CGTGCTGTCCACCGCGCGCGCACTGCCGGCGATTGCCGACGCGGTACAGGGCGATCTGAA
GATTCTCGCCGATTCGGGCATCCGTACCGGCCTGGACGTGGTGCGCATGCTGGCGCTCGG
TGCCGATACCGTGCTGCTGGGGCGTGCCTTCGTCTATGCGCTGGCCGCGCAGGGCGAGGC
CGGCGTGGCCAACCTGCTGGACCTTATCGCCAAGGAGATGCGCGTGGCGATGACACTGAC
CGGTGCGCGTCGCATCGCTGACATCGGCCGCGATTCGCTGGTCAGCCTGCCATGAGTGGC
CACGATGCCGTGCTGGCACAGTTGCGCGACGCGGTCGGCAGCCGCCATGTACTGACCGGT
GACAAGGCTACCCGCCGCTTCCGTCGCGGCTACCGCTTCGGCGATGGCCCGGTACTGGCG
GTGGTGCGTCCGGGTACCTTGCTGGAACTGTGGCACGTGCTGCAGGCAGCGGTGCAGGGC
GGGGCGGCGATCATCCTGCAGGCGGCCAATACCGGGCTGACCGGTGGCTCGACCCCGGAC
GGCGATGACTACGGCCGGCCGATCGTGCTGGTCAGCACGCTGCGCCTGACCGGCATCCAG
CTGTTGAACGAAGGCCGCCAGGTGCTGTGCCTGCCCGGTGCCACGCTCGACCGCCTGGAG
CAGACGCTGGCACCGCTGGGCCGTGAACCGCATTCGGTGATCGGCTCGTCCTGCATCGGC
GCCTCGGTGCTGGGCGGCATCTGCAACAACTCCGGCGGCGCGCTGGTGCGCCGTGGCCCG
GCCTACACCGAGCTGGCGCTGTACGCGCGGGTCGATGCGCAGGGCCAACTACAGCTGGTC
AACCATCTCGGCATCGCGCTGGGCGATACGCCCGAGCAGATCCTGCAGCGCCTGCAGGCC
GGCGACTACAGTGCGTCGGATGTGGGGGACGGCGACGGCCGCGCAGCCTCCGATCCGCGC
TACGCAGACGAAGTGCGCAAGGTCGACGCCGATACCCCGGCGCGCTTCAATGCTGATCCC
AGCCGCCACTACGAGGCTGCCGGTTCGGCCGGCAAGCTGGCGGTGTTCGCGGTGCGCCTG
GATACCTTCGAAAAGGAGACCGCCGAAGTCTTCTACATCGGCAGCAACCGCACCGACAGC
CTCACGGCGATCCGTCGCCAGCTGCTGACCGGCTTCGAGCGCCTGCCGATTGCCGGTGAG
TACATCCACCGCGATGCCTATGACATCGGCGAGCGCTACGGCAAGGACAGCTTCCTGCTG
ATCGACCGCCTCGGCACCGCACGTGTACCGGCCGCGTTCGCATTGAAGAGCCGCGTCGAC
GGCTGGTTCGAACGGCTGGGCCTGCGTGGGGTGACTGACCGGGTGATGCAGGTTCTGACC
GGCCTGCTGCCCTCGCACCTGCCCAAGCGCATGGGCGAGTTCCGCCAGCGCTACGAGCAT
CACCTGTTGCTGAAGGTCTCCGCGCAGGACGCAGCAGAAACCGAGGCCTGGTTGCGCGGC
TTCTTCGCCGGGCACGAAGGCGGCTTTTTCCACTGCACGGCCGAGGAGGGGCGCAAGGCG
TTCCTGCATCGCTTCGCCGTGGCCGGTGCCGCGGTGCGCTACCGCGAAGTGCATCGCGGG
CAGGTGCAGGACATCGTGGCGCTGGACATTGCCCTGCGCCGAGATGATGCCGACTGGTTC
GAGCAGTTGCCGGCCGATGTCGACGGCCGCCTGCTGCACAAGCTGTATTACGGGCACTTC
CTGTGCCACGTGTTCCACCAGGACTACATCGCGCGCAAGGGTGAAGACCCGATGGCGATC
GAGCACGCGATGTGGGCGCTGCTGGACCAGCGCGGTGCCGAGTACCCGGCCGAGCACAAT
GTCGGTCACCTGTACCCGGCCAAGCCGGCGCTGGCCGGGTTCTACAGGCAGCTGGACCCG
AGCAACACGTTCAATCCCGGTATCGGCCAGACCTCGAAGGCCAAGGGCTGGGGTGGCTGC
GATTGCGGATGATGTAGAGCCGCCCCTATGCTCGGCTGCTCCTGCCGACAGACAGCAGAC
GAGCATGGCTCGACGCCGCCCGGGCAACGGTTACCATCGGAAGCCCATCCGCAGGAGCCA
TCCATGCCCACCGCCGCCGTCCGCGCCACCCTGTGCACTGCATTGCTGGCGACCCCGCTG
CTGGCGCTGGCCCAAAGCGCGATCCTGCCGCAGCAGCGCGATGCCGCCGGCAACGTGATG
GAGCCGCTGGGACAGGTACTGATCGCGAGTGAGACTGGACCGTCGGGGCTTTATGACTGC
ACGCGGGACGGCAACTGGTGCGTACGCGTGCAGCCGGTTGCCGAGGAGGGTAACCGGCCG
ACCGTGCTGGAAGTGCTTGAGAAGGCACCGGGCCAGGGCAAGCCGCACAGCTACCACGTC
AGCATCGACGTGCCGCAGGAAAGCGAGCTGTCGCTGTGGCCATGGATCGTGCGGCTGGCC
CCTGGCGTGGGCAGCGATGAACCGGTGACCGACCCGCAGCAGCGCGCCCGCCAGAATGTG
CTGGTGGGTGGCATCGTCAAGTTCAGCACCATGTACTCCGGTGGAGGTGCCGACGCGTCC
ACGCTGCAGCTGGCACGCGTGCGTCACCTGCAGGACGACATCCAGGTGGACGACGACGTG
CTGACCGTGCCATGGCTGGGCAATGCGATGATCCGCGCCTGTTTCAGCGAGCAGGACATC
AAGCAGCGCGCCGGTGCCTGCCACGACGAATACGGGTTCTCGGCGAAGCTGGCGCTGGAT
ACGGTTGCCGAGGGCATGCCAGTGCTGCGCTACCAGACCGTGGCGACCCGGTACCCGGCC
GGTGTTTCGCGCTTCGAGGATTCGCTGGCCAGGGGGCCGCTGAAGAAGCAGGATCTGCGC
ATCGAACAGGACCCGGCGTGTACCTACACCCGGCTGTTCCGCTTCGGGGCGGGGATGTTC
CACCCGGACCAGGCACTGCCGGACTGTGCCGGCTATACCGAACCCTGAATTGTAGCGTCG
AGCGATGCTCGACGGGTCTTCGGATGGGCGGCGCGAAAAGCCAGTCGAGCATGGCTCGAC
CCTACAAAAGCGGTGGCGGCGCTTACTCGCAGCGCGTGGACGTGATGATGTTGTCCTTGT
CCACGAACACGCGCAGGCGGTCCTGGCGGATGTCCTTGGTGGTGATGGTGCTGGGGCCGA
TCGGGTTGACCAGGCCGGCACCACTCTCGCGGGACAGGCGGCGGATGTTGGGCTCATTGG
CCGGCTGGCCGATCGCCCAGCCCAGCTGGCTGGCGTCGCAGCGGCCGCTGCCTTTGACTT
CCGGGCCAGGGGTGCTGACGCAGGCCGACAGCAGCAGGGCAGAGGCCGGCAGCAACAGGG
ACAGACGGAATGCAGACATGCGAGCGCTCCTGCGCAGGGGAAGATGGCGGGAAGGATAGC
ACCGAGCGTGCGAAAGGCGTCAGCGCCCCGGTCATTGCCGGCACAGCGTGGTCATTGCAT
AGTGGGAGCAATGGCTGGCAGTACGCCAGCGGGCAGGCCGGGCCTTTCCGGCGCAGGTGT
TGGATACGGTATGACGGCAGGCAGTTTCCGCGGCAAGGACAAGACGATGACGGCGCTGGT
GTTGTCGTTGCTGGGCATGGCGTTTGCCGCCTCCGCCTCCGCTGCCGCTGCCGATCCGGA
ACCCGCGCCGGTCGAAACCCCGGTATTCGGTGCCTGGCGCAACCTGCAGACCGAATCCGG
CTACGCGCCGGCCCAGCGTAACCTGGCCTTCGCCATGCTGCCGCAGGCGGCCACCCGCGG
TGACCGTTTCGCCATTCTTGACCGCGAAGGCAAGCGCACGGTGTGCTGCCTGCAGGTGGC
CAGCCCCTCGCTGGGCGTGGCCGCGCTGCGCGAGCAGTACCACCTGCCGCAGGCCTGGGT
GACCGACCTGAGCAATGGCCGCAGCCCCGCACGTCCCTATGTGCCGCACGTCTATGCGAT
GCAGCGGGTGGACGAGCTGGCCGACTACAGCTTCGCCGATGTGCCTGGCGCCTACAGTGA
CCTGGGCGGGCTGCTGATTCCGGAAGGTGCCGCGCTGGAGGCCGACGGCAGCGCCGTGCG
CCTGGGGGACACCCGCTACCCGCTGCATTTCCAGCGCCAGCCGCACGCCGATGACGATGG
GGCGCTGGACCGCTACAGCCTGCAGGCCGGCGAGGGTGCCGCCCCGATCGTGGTTGAAGT
GCCGTTCGGCACCTACTGATTGCAGCTTCGCACTGGCTAGAATGCAGCGCGGCGCTGTCT
GCCGTGCCTGCTCCGTGAGTCGTTGCCGTGTCCCTGCGCCCCTTCCTGCTGTCGTCCCTG
CTGCTGTTGTCCGCCTGTGCCAGTGCGCCGCCGCCGCCGGCCCATTCCGATGCATTGTGG
CGATTGATCGAACGTGACTGCCGGGGCCCCGAAGGTCCACGCGGCGACTGCCTGCACGTG
GAGACAGCCGCAGACCGCCGCGATGTGCTGGTCAAGGATGCGCACGGCGACTACCAGTTC
CTGCTGATGCCGCTGGACAAGGTGAGCGGTATCGAGAGCCGCAGCCTGTACCAGCGCGGT
GCGCCGAATTACTTTGCCGCAGCCTGGCAGGCCCGCAGCCATACCGAGCAGGCCCTGGGC
CAACCGCTGCCGCGCAACGTCGCCAGCCTGGCGCTGAATTCACCGCATGGCCGCTCGCAG
CACCAGCTGCATATCCATGTCGACTGCCTGCGCGCCGATGTGCTACAGGCCCTGGATGCA
CATGCCGGTGCCCTGGGCACCCGGTGGGCGCCACTGCCGGTGCTGCTGCGCGGCCATCAG
TACCAGGCCCGGCTGCTGCCGGGTGCGGAGTTGACTGCCAATCCGCTCAACCTGCTCGCC
TATGACCTGAGCGGCGTGGGCGATGTCGGCCAATGGAGCCTGGTGGTGGCTGGCCGGGAC
AACGTGCAGGCTGGCCCGGGTTTCATCCTGCTCGCCACCCGCGTCGACGCGGGTAGCGGC
AACGAGGCCAGCGGCGAAGAGCTGCAGGACCACGCCTGCGCGATCCTGACCGGTGCAGGC
GACGCGCTGGAGCGGGTGCGCTAATTCCCCGCCTGGTGGTGGCTGCGCCAGATTGGTGCG
GTCAGCGCCAGCAGCTGGCGATCCTGCCAGCCATCCAGCCCAAGGTGCTGGTCGCGCAGC
ACGCCTTCCTGCTCGAAGCCACGGGTGCGAAGCGCGTGGGTAAAGGGGGCGCTGCAGTCC
GGCGGCAGCATCACGAACAGCCGGTGCAGGCCGACATCCTCGAACAGGAACGGGCACAGG
GCCTGCAGCATCGCATCGGTGTGCGCATGCCAATGCTGCAGCGACAGCAGCTCGGCGCAG
CGCGAGTGCAGCGAATGCAGGCGGACGTGCAACTGGTCCAGCACGGTGCCGTGCTGGTCA
TCAAAAACGCCCAGCATCAACTGGTCGTTGTCCTGCTCAAGGCGCGAGCGGTGCATGTGG
GCGAGGAAGCGTGCTTCTTCGTCGATGCCAGGGTGAAGATGCCGACCGCGCCGGCGTCGG
TCGTCGAACAGGCGCCAGGCCGGCAGATCGGCCCGCTGGAACGGGCGCAGGGTGACCGGT
GCCACCTGCAGCTGCAGCAGATGGCGGCGCGACACAGGGCGCAGCGGGGGGAGGAGGGAT
GCGGGGTACGGGGTCATCATCCCCGGAACGATGGCAATGTCCGCTTCGCCAGACCATTCA
AAAGATTGCAAAAACGCGACGACCACCGGGCGGAGCCTGATTCGGTTCAGGCATAAGTCC
ATCAGGGCTGGTCATTTCCGTTGAAACCATCCATTCAGGACACTTTCGTTACGGGATCGT
TATGCGCCGCGCAGGCCTCCGGTCCCATACCACCCGTCCAACTCCCCCAGGAAGCCCATG
TCCGCCTCCCACAAGGCGCTGCGCCCGCGTCCGCTGGTGCTCGCGCTGTCGTCCCTGATG
CTGGTCTCGTCGCCGGCCTTCGCGCAGGAAAGCGCACCCACCTCATTGCAGGAAGTGAAG
GTCACCGGCTCGCGCATTCCGCGCGCCAGTGTCGAAGGGCCGTCGCCGGTGACCGTGATC
AGCCGCGAGCAGATCGACGCGCAGGGCTACCGCAACGCATTCGACGCGCTGAGCGCCCTG
ACTGAAAACACCGGCAACGTGCAGGGTGAGGACTTCGGCAACACCTTCACTCCGGCGGCC
AACACCATCAACCTGCGTGGCCTTGGCCCCAACCGCACGCTGGTGCTGATCAACGGCCGC
CGCCAGGCCGACTACCCGCTGGCCTACGAGGGCTCGGTGAACGTGGTCAACCTGGCCAAC
ATTCCCAGTGCGCTGATCGAGCGCATCGAGGTCTTGGCGGCCGGTGCGTCGGCGGTGTAT
GGCTCCGACGCCATCGCCGGCGTGGTCAACATCATCCTCAAGGACCGCTTTGAGGGCGTG
GACGTGAACGTGCGGGCCGGCGGCACCCAGCAGGGCGGTGGTGACAACCAGCGCGCGCAG
GTGGTTGGTGGCAGTTCCGGCGAGCGCTGGGACGCGCTGTTCGGCTTCGAGTTCGATGTA
CGCAAGGCGATCCACGCGCGCCAGCGCGACTTCATGGACTCGCTCGATGATGACCCGGCC
GGCAAGGCGCCGCAGGCGACCGCGATCGCCTATCGCCGCAATGCTGCCACCGGCCGCAAC
ATCGATCCGGGCGTCAACGGCTGCGACGGGGCGTCTGACATCTATGGCGGCAGCGTGTTC
CGCGCCTTCAACCCGCGCCAGGGCTGGTACTGCGGCAGCAACGAGGCAGCGGCCAGCTAC
TGGACCGTGCAGACCCAGAAGCGCAACCTCAATGGCTATGGCCTGCTGACCTTCCACGTC
AACGAGACCACCGACCTGTTCGCCGATCTGGCCGTGGGCAGCGCGCGGATCTACAACAAC
ACGCGTGCACCGACCTGGACCTCGGCCCGCAACTACTTCTACAACCAGACCACCGGCAAC
CTGGAAAGCTGGTACCGCCGGTTCGCGCCGGAGGAAATCGGTGGCCTGCCGCGCAATGCC
AACCGCTTCCTGGAAAACTCGTGGTCGTTCAATGTCGGCGCACGTGGCCAGATCGGCGAC
AGTGGCTGGGACTATGAGGCGGTCTACAGCCGCTCGCGTTACGAGAACCGCACCCGCCGC
CCGGTGCTGCTGGCCGACATCAACGAATACCTGCTCGGCCCGAAGCTGGGCGTACGCAAT
GGCGTGGAGGTCTATGCGCCCGACCCGGCACGCCTGTTCAAACCGTTGACCCCGAACGAA
TACGAGGGCCTGTCCGACTACCAGGAAAGCCGCAATGCGGCATGGCTGCAGACCTTCAGC
GCCAGCGTCAACGGCCGCCTGTTCGCATTGCCTGGCGGCGATGCGGCGTTGGCAGCAGTG
GTTGAGGCCGGCAGCCAGGGCTATCGCAACCGACCGGACCCACGCCTGGGCAGTGGCGAG
TTCTGGAACACCAGTGCAGGCGTCGGTGCCGGTGGCGAGCGTGACCGCTACGCCGCAGGT
GTGGAGCTGCAGTTGCCGCTGCTGCAGTCGCTGACGACCACGTTGGCCGGCCGTTACGAT
CAGTACCGTGCGGGTGGCGAGCACATCGGCAAGGCGACCTGGAGCTTCGGCGTCGAGTTC
CGCCCGATCGAGAGCCTGCTGATCCGTGGTACGGCGGCGACCAGTTTCCGGGCGCCGGAC
ATGAACTACGTGTTCGCCACCGAAACCCGCGGCTACAACCCGGGCATGACCGATTACTGG
CGCTGCCGCACGGCGGGCCAGTCGTACGACAACTGCGACTACAACGGCCTGTCGATCGAT
TACAGCAACCGCGCCAATGCACAGCTGCAGCCGGAATCTGCCAAGTCGTATGGCTTCGGC
GTGGTCTGGTCGCCGCTGTCCGGCCTGGATTTCAGCGCCGACTACTACGACATCCGCATC
GACAACGAGGTGACCAGCCTCGATACCAGCCGCATCCTGCGTGATGAGGCCGATTGCCGC
CTGGGCCGGACGCTGGGTGGCGAAGCGCGCGATATCGGTTCGCCGCTGTGCCAGGACGCG
CTGTCGCGGGTGATCCGCAACCCGTCCAATGCAACCGTGCAGCCGGACCAGGTGACCCGC
GTGCTGATCAATCCGATCAACGCGGCCTCCGAATCGGTTCGCGGGCTGGACCTGAAGGGC
AACTGGCGTTTCGATGCCGGCCGCTACGGCCGCTTCACCACGCGCCTGGCCTATACCGTG
GTGCTGGAACACAAATACCGGCAGTTCTCCGATGATCCGGAGCGTGACATCCGCAATTCG
CTGGACGACTACCAGTGGCGCAGCAAGGCCAACGGCAGCATCACCTGGAACCAGGGTGAC
TGGACCACCACGCTGTACGGCAACCGCTTCGGCTCGCTGCCGAAGACCGACGGCAGTGGC
CGCATCGCGCCGTACATGACGTACAACGCCAGCGTGTTCCGCCAGTTCGGCGAGAACCTG
TCGGTGGGTGTGATCGTCAACAACCTGCGTGACAGCCGCCCGCCAGCGGACAAGAACGGT
GGCGGCTGGCCGTTCTACCCGGTCGGCAACTACGACCCGTATGGCCGCCAGTACTGGGTG
CAGCTGGACTACCGGTTCCGCTGATCCGGCAGGCGAACGAAAGGCCCGGCATTGCCGGGC
TTTTCTTTGTGCAGCGCATCCGTGCTGCCGTCGCGCACGTGGCATGCTGTGGCGATACAT
GGAGGAGGATGCGCATGGATGTCAGGATATGGAGTGTGATTGCCGTACTGGCCGTTGCCG
GTTGCAGCAGCGAGCGGGCGGCCAGCGTGGACGAGGCTGCGGACGCGACCAGTGCCGCGC
CCGTGCCGTCCCAGCTCAACGCAACAGCCGATGCGGGCTCAACGCACGGGCAAACGGCAT
CGATGCGGGTGGCGGCCAAGCAGGGGCCTGCGAATGCGGAGGGACACTTCCTCGAGGGCG
AGCGCTTGCTGTTGACCGAAGGCGCACTGTCGGCGGAAAAGAGCGACGTGATACTTGGCT
CGGACAACGCCTTTGCGCAGGCGATCAGCCAGTTCGAGCGGGACGCGGCGGGCCAGCCGG
AAGTGCAGGACCTGACCCGGCTCTACAGGGCGGCCGCGACCCGGCTCATCGGCAGCGGCG
GCACGCTGGTGTCTTTCGCCTGTGGCTACAGCCTGTGTGGCGGCGAGATACGAAGCCGTA
CCGATGAGGATTTCAGTGCCTGGTCCGAGGCGATCGGCATGGACAAGGCGGCCCCGGTCT
ACAGCCTGGCCACGGCGCCGATGACATGGGGCAGGGACCAGCGTGGTGGGCGCTTCGTGT
TCTCGGTGGACCCGGCATCCAACAGCATTACCGCGCAGTGGGGCCCTGACCGGTGACACA
TGCAGCTAGGGCAGCGCTTGTTGCAGGTACGACTCGATGACGTAGCTGAAAGGCTGCTGC
TGGCGGTCGCGAAGCAGGGCCCGAACTTCCAGGATGACGCCCTGGTCGCCTTCACCGCGT
GGCGGCCAGAAGGTCTGATCGGCCAGCGTCTGGCGCTTGAAGCCGAGCGGGCCGACCACC
CGGCCGAAGGGTTCATCGGTGGTATCGAGCACCTGGTTCATGGCCGGACTGAGATGGTCG
GGCAGGTACCAGTTATCGGCTTCTGACAGCACGCGGCTGCCACAGGCCAACTGCACGCGG
CGGTAGCGCAGGGGCGTGCCCGGTTCTGCGGCCAGCGCCTGCAGCACTTCGGTCGGGGCC
GGTTTGTCGGTGCCGCGCACGCGCACGGCGCGGACCCGGGCCTGCTCAGCCAGGCCATGT
TCGGCGCACCAGGTTTCGAGCGTGGCGGTGGCGCTCTGGCCGGCCAGCACGCGCTGATGC
AGCATTTCCACCAGGGCGGCCGAGGCGATGCGTTGCTGGCCGGGTGGCGCCTGCGGCGGG
GTGCTGGCCCCGGCATCGGTGGCGGACAGGCTGGCGATCGGGGCGGCGGCAAGCAGGGAG
GCGGCCTGCCAGCGGCGGAGACGATCGTGGCGGTCGGACGGGCCCATGCGGCATCACAGC
GTAAACAGGCGTCCATGTTACCCGTTCAGGGGTGTGCACGGCGTGTCTGCGACCGGTTGT
CGCAGGGCAATCATCGCTCTGGTGAATGTGTGCCATCCAGATATTTCGTTGGCCGATGGC
TTTGCTGGGGCGCAAGATGGCGCCAGTCTTGGCTTTCCGGGAGTTCCCGATGACCCTCCA
GTTCGTCCATGGCGGTGTCGACCGCGACGGTGCGCCACTGCATTTCCATATCCGTGATGG
CCGCATCAGCGGGCTCAATGGCGAGGCCGCGCCGGCCGAAGGGGCGGAATGCGTCGACCT
GCAGGGCTTCGCGGTGCTGCCCGGGCTGGTCGACGGCCACATTCACCTCGACAAAAGCTT
CGTCGGCGACCATTGGCACCCGCACCAGCCGGTGAACAGCCTGCGTGAGCGGCTGGCGGT
GGAGAAGGCGGCGGTGGCGGGTGCGGCACCGATGGTGGACCGTGCCGAGGCGCTGATCCG
CCAGTGCAGTGCGTTCGGTACGGTGGCGATGCGCTGCCATGTCGATATTGACGCCAGCAC
CGGTCTCGGCCATCTCGAAGCGGTGCGCGAGGCGGCGCTGCGCTGCGCCGACATCATGCG
GATCCAGCTGGTGGCGTTTCCGCAGGCCGGGGTGATGTCCTGTCCCGGCACCGCCGCCGT
ACTGGAGCAGGCGCTTGCTGCGGGCGTGGAGGTGCTCGGCGGCATCGACCCGACCACGCT
CGATGGTGACGCCGAAGGCCAGCTGGCGCTGTTGTTCAGCCTGGCCGAGCGCTACGGCGT
GCAGCTGGACATCCATCTGCACGAGCCCGGCGAAACCGGCCTGGCCCAGCTGCTGCGCAT
CGCTGCGCGCACCCGGGCCGCTGGCCTGCAGGGGCGGGTTGCGGTCAGCCATGCCTATGC
GCTGGGCGACGTGCCGCTGGCGCGCGCGCTGCAGGTGGGCGGAGCATTGGCCACGGCGGG
TGTGGCGATCATGAGCAACGCGCCGGGGGATCATCCGTTCCCGCCGCTGCGCGCGCTGCA
TGATGCCGGCGTTCGCGTGTTCGCAGGCAATGACAACATCCGCGACTGCTGGTGGCCGTA
TGGCAATGGCGACCTGCTGCAACGGGCGATGTTGCTGGGCTACCGTTCCGGCTTCTACAC
CGACGCCGATCTGATGCTGGCGCTGGACATGGTCACCACCCATGCCGCGCAGGTGATCGG
CCTGCCGCAGCATGGTATTGCCGAAGGCCGGCCGGCGACGTTCGTGGCCGTGCGTGCCGA
CCACGGCCCGGCCGCCGTGGCCGGGGTGCCGGTGGAGCGCCGGGTGGTGGTCGACGGCCG
CTGGCTGTAGATCCACGTCATGCCTGGATGGCACCATCGCGTGGTCTCATTCATCCACGC
ATGGCGTGGATCTACCCCGATGTGCCGTCAGGCGTAATCGTCGGCGCGGGTGGCGACGAA
TTCCTCAAGCCACGCAAGCAGGTGGGCAATGTCGATGATCTCGCCCTGCTCGACGCGCTT
GAGCAGCAGCGTGCTGGCGCCGATCTGCAGGCTGCTGTCGGCATAGCGCAGCACCGCGTC
GATGCCCCAGGCATCGGTGACCTGCATCCAGGCCAGGCCTGGCACGCGCTGGGCCAGAGT
GTCACCGAACGCCACGCCCAGCGCTTCCCAGCCATCGCAGTCGTCACGATCGATCAGCTC
GGCATCGACCACGCGCTGCAGGGTGGTGGCCGCCAGCGGCCACTGCACCGGCAGCGTCGG
GAAGCCGGCCGCCACGCGCGCGGCGATCAGCGAACGCTGGTGCTGCAGATGCGTCTGCAG
GGCAGCGGGCAGGGGATCGAAGCGGGTGGGGATTTCGTCGGACATGGCAAGGCGCCGTGG
AGCACGGAAACAACAGGCACTCTACGAGGCGATGTTGCCCGCCGTGCGGCCGGAGTGACC
ATGTTTCGATGCGTGATGCGCGAAAGGCATCCACGCATGGCGTGGATCTACTGTGGTCAG
TCCGGTTCGCGTTGCACCTGGCGCCACAGCTCGCTGGCCAGCGCACGCACGGCATCGTCG
GCATCGGCACGGTGCAGCAGGCCGATTTCGTAGTTGTCGATCACCGGCAGCTCACGCTCG
CCATCGATGATGCGGTGCTCGCGGCTGACCGCGCGGCGTGGCAGCAGGCTGATGCCGATG
CCATCGGCCACCGCGCCCTGGATGCCGCTCAGCGACGAACTGGTGAAGGCGATGCGCCAG
CGCAGGCCCAGCGCTTCCACGGCATGGATCATCTCGTCGCGGTACAACCCGCGCGGCGGG
AAGGTGACCAGCGGCAGCGGGTCCTGCTGCAGGCAGCTGCTGCGCAGGCTGTCGATCCAG
TGCATCGGCTCGCGCCGGCAATGCACCGCCTGGCGGCTGTTGCGGCGCTGCTTGACCAGC
ACCAGGTCCAGCTCGCCGTGGTCGAAGCCCTGCGCCAGGTCACGGCTGAGGCCGCTGCTG
ATCTCCAGCTTCACCTGCGGGTGGCGACGGCTGAAGGCGGCCAGCATGCGCGTGGTCTGC
GGGTTGACGAAATCCTCGGGCACGCCGATGCGGACGGCGGTCTCCACCGTCGCACCGGCC
AGCGCCTGGGCCATTTCCTCGTTCAGGTCGAGCATGCGCCGCGCGTAGCCGAGCAGGGTG
TGGCCGGCGTCGGTGGGGTGCACGTCGCGGTGGCCGCGTTCGAGCAGGCGATGCCCGGCC
AGTTCCTCCAGCCGGCGCACCTTCTGGCTGACCGTGGACTGGGTCGAATGCAGGCGCGTG
GCCGCTGTAGTGAAGCTGCCGCAGTCGGCCACCATCACCAGCGCCCGCAGCAGGTCCAGT
TCGAACAGTGTTCTATTCGATTTGGCACTGTCTTGCATTTGAACATTTCACTTCTGGATA
CCCAGGCCGACTTCTACCATGCAGGGCAGGGGCCGGCAATGCCCGGCTGTTGCTACCGTC
GCACGGCGTTCCGTGGCGACGGACATGAGGAGACACTGTCATGCGCGTCCATCATTCCCC
TGGCTGGCCTGCGCCGTTGGCGCGCATGTTGCTGTTGTGCCTGCTGGCCATGGTCACCCC
GGCCTGCACCGCAACGTCCAAAGCCGACGTCGATGGCCGCCTGCGTGATGCCGCCAGCCG
CGGCGACGCCGATGCGGTGCGGCAGGCAATCGAGGATGGCGCCACGCTGGAGGCGCGCGA
TGGCCAGGGCCGTACCGCGCTGCTGCTGGCCACGCATGGCAACAACGTGGATGCCGCGCG
TGAGCTGATCGAGGCCGGGGCAGACGTCAACGCCAAGGACGCTTTGCAGGACAGCGCCTA
CCTGTACGCCGGTGCGCGCGGCCTGGACGAGATCCTGGCGATGACCCTGGCGCATGGCGC
CGATCTGCGCAGCACCAACCGCTATGGCGGCACCGCGCTGATTCCGGCCGCCGAGCGCGG
TCACGTCGCCACTGTGCGCACGCTGCTGCGGGCCGGTGTGGCGGTGGACCATGTCAACCG
GCTGCACTGGACCGCGCTGCTGGAAGCGATCCTGCTTGGCGATGGCGGTGCGCGCCAGGT
GCAGATCGTGCAGCTGCTGCTGGAGGCCGGTGCCGACCCGGAGCTTGCCGACGGCGACGG
CGTGACGCCGCTGGCGCACGCGCGCCAGCGCGGCTATACCGGAATTGAGACCCTGCTGCG
CCAGCACGGCGCGGTGCGTTGAATGCAAACCCCTTCCACCCGCACGCTGGGCGTGCCCAC
CAGGATGCTGTCCATGTTCCGTTCCCGTCCGTTGTCCCTTGCCACCCTCCTTGCGGTAGC
ACCGCTGTCGGCGTCTGCCGCCGAGCGCGCCGACCTGCTGATCCGCAATGCCACCGTGGT
CGATGTCGAGCACGCCAGCACCCTGGCCGGGCAGAGCGTGGTGATCCGTGGCGAGGACAT
CGTCGCCGTCGGCCCGGACGCACAGCTGCGCAGCCAGTGGAGTGCGGCCCGCCAGATCGA
TGCCAGGGGCAAGTACCTGATCCCGGGCCTGTGGGACATGCACGTGCACTTCGGTGGTGG
CCCGGCGCTGATCGAAGAGAACAAGGCGTTGCTGCCGCTGTACATCGCGCATGGCATCAC
CACGGTGCGTGACTGTTCCGGCGATCTGCCCGAGCAGGTGCTGCAGTGGCGTGGCGAGAT
CTCCAAGGGCACCCTGTTCGGCCCACGCCTGCTCAGTTCGGGCGCGAAGATCGAAGGCAT
CAAGCCGGTCTGGAAGGGCACGATCGAAGTGGGCAGCGAGGCCGACGCCGACAAGGCGAT
CGCCCGCCTGCAGCACGACAAGGTTGATTTCGTGAAGATCACCGACAGCACGCTGAAGCC
GGAGCTGTTCCTGTACTCGGCCAGTGCTGCGCGCAAGGCCGGCTTCAAGGCCTCGGGCCA
CATTCCGATGGCGCTGACCGTGGAGCAGGCGGTCGATGCCGGCCTGGCTTCGATCGAGCA
CCTGGACTACGCATTCAAGGCCGGCAGCAAGGACGAAGCGAAGATCGCCGCCGACTTCGG
TGCCGGCCGCATCGACCGCGCCGAAGCCAACCGCCGCCTCGACGCCAGCTTCGACCGTGA
CACTGCGATGCACGCCTACCGTGATTTCGCCAAGCGCGGCGTATTCGTGACCCCGACCCT
CAACGGTGGCCGCATCCTCGACTTCCTTGACCAGGATGACCACGCCAACGACCCGTACCT
GGCCTACATCGGCCCTGGCCTGCGTGCGACCTACCAGTGGCGCGTGGACCGCGCGGCGAA
GGCCACGCCGGCGCAGATCGAAGCGCGCCACGCGCAGTACCACCAGGTCGCTGCAGTGCT
GCCGATGCTGCAGGAGGCCGGCGTGACGATCATCGCCGGTACCGATGCGGGCTTCCTCAA
CTCGTTCAACTTCCCGGGCATCGCCCTGCACCAGGAGCTGCAGCTGTTCGTGAAGGAGGG
CCTGAGCGCACCGCAGGCGCTGTCGGCCGCAACCCGTTCCGGCCCGGCCTGGTTCGGCCA
GATGGACCGTTACGGTGGTGTTGCACAAGGCAAGGCGGCCGATCTGGTGCTGCTGACCGC
CAACCCATTGCAGGACATTGCCGCCACCGAAAAGATCGACAGCGTGATCCTGCGTGGCAA
CGTGTATGACCGCGCCGCGCTGGACAAGATGCTGGCCGAGACCAGGGCCAAGGTGGCGGC
GTGGAATGCAGAGGCGGCGAAGACGCAGTGATCGACAGGGTCAGAGCCCTTCCCGGGTGG
GAAGGGATCCGACCCATGGAGTTGGACGGCATCCACGCCATGCGTGGATGACACGGCCGT
TGGCCTAACGCGGTGCCGGCCGCATGCCATGCAGCTGCGGCAGTGCGGCCTTCATCGCAT
CGATGAAGGCGCGCAGCCGCGGCGGCTGCTGGCGCGCAGCAGGAAACACGACATGCACCG
GCAGTGCCGGCGCCTGCCAGTCCGGCAGCAGCTGCACCAGACGTCCTTGTGCGAGGTCGT
CGGCCACCAGCCAGGCCGAGACCACCGCTGCGCCCAGCCCGGCGCGTGCAGCCTGCTGCA
CCACGAACAGGTTGTCGCTGAGCAGGCGCGGGCTGATCGACAGCGTATGCGCGCGGCCCT
GTGCGTCATGCAGCAACAGGCGTTCGCGGTAGTAGGTGACCAGTGAGATCCATGGCAGTG
CCTGTGCCTGTTCTGGTGTGCTGATCGCGGTGGACTGCACCAGCGACGGCGCCGCCACGA
CGATGCGCGGCACTTCGGCGAGCGGCAGTGCGACCATGCGCGGTTCGTCGACCGGTCCCA
CCCGCACCGCGCAGTCGATGCCTTCTGCGATGAAGTCCGGGCGCCTATCTTCCAGGATCC
ACTCCAGGCTCAGCTGCGGGTGCTGGGCGAGGAACGCGAGCATGGTCGGCAGCAGCTGTG
CCTGGCCGAACGCGTGCGGCACCATCACCCGCAGGCGTCCGCGCAGCGTTTCCGGTTCGC
CGTGCAGTTCGGCCTGCAGCGACTCCCATTCGTCGACCACGCGTTGCGCATGACGCTGGC
AGCGCAGGCCGTCCTCGGTCAGCTGCAGCCCATGTGTGGAGCGCTGCAGCAGGCGCAGGC
CGAGCTGTCGCTCCAGGGCCTGCAGGCGTCGGCTGACTGTCGGCTGGGTGGTGCCCAGCT
GCACGGCCGCAGCAGACAGGCTGCCCGCGTCGACGATGCGCAGGAAGGTGCGCAGCAGAT
CCAGGCGATCGGCGCCGGTGGTGAGGTCATTCATGCGTATGGCGTATGAAGAATATGTAA
TGAAGCCTACTACAGACGTTTGGCGAATAGTGTACCGGCGCGCGATAAATGGGGCGTGGA
ATGCGAGATAAATGGGTCCTGCCGCAGATTGCGTAGCGTGTAACGAATTTGCAGATGCAG
AAACGCCCCGGATGGCCGGGGCGTCAGGTTGAGGCAGCTGTGGACCGAATAGGGCGGTCA
AGCATCCAGAGCTGGATGGCCGTGCACGATCTCGCCGAGCCGGTGGACGGCAACCTCTTG
CAGCTTGGCCAGCAGGCAGACCAGCGACCACACACGGGCGCGAGAGATGCCGTTCAAGTT
GGATTCGGGGCTGATCAGGTCGATGATCGCAGCGCGGGCCTCGCCAATCCCCTCATCACT
GACGCCCTCCGGCAAGTTGCGTGCCTCAGTGGCGTGGAAGAGCATCGCCAGGTTATCCCT
GTTGATGGCGTCGTTGCCGCCCCGGACTTCCAGTGCATCGCGCAGGCCATTCAGCGCTCC
GGCAATGGTGTCAAGGTCATCATGCGCTTGGGATGCTGCCAGCTTGAGCGAGCGGAACGG
GGGCTGGCTGGCGGAATTGATCATGTTCATTGTCGGTTCCTCGAGGTCTGAGTTACCGCC
ACCCAACTGTCAAATGAGGTGGCGGACGGCGCGCGGTTGACAGACCGGCTCGAGGACCGG
CAGGCACAGTGGCCTCCGCGCACCGCCCACCGTAGAACTGGTAGGCAAGCCCCGCCCGAT
GCAGGACAACAAAAAAGCGCCTTCATCGGGCGATGGGCGCTTGTGCGCCTCGAGTATTGC
CGGGCTGTCAATTCCCGATCACCCGTGGGGTGACGGGACAGACACTACACCCTCAGGGCT
GCATATGCAACAGCCTTGGGGGTGGGTGGTCACCGCCCCGTGACTTCGCCCTCGGAGAAT
CTGGCGAACGGCCAACGGCCGGAAGAGCAGCCCACCCTGCGGTCGTTGTTGAGGCCGAGG
CCCACGGACACGCACCGCTTGTCCGTTAGCGCCTGGCTCAGCGCTCGGGAACAAACTCTT
CCTGACCGGTTTCCAGGTTCATGCGCATCCAGCCCCTGACGCCATCCCGCACAACGATTG
ACCGAGCGCGCAGGGGATCGTCAATCGCCTCCTGTCGCCGGCGACGCTCCACGCTCTCAG
TCAGCTGGTTCAACCACTCCCAGCTACCCGGCTGGATCGGCTCCACCTTCACCGGCTTCG
ATGGCAGGGCCAGGCCGATGCGGTGCGCATCCTTTTTCAGCAACTCCAGCTCGGACTCGA
TGCTGAGCATTTCCCGATCAATCTCACCGATCTTCGCCAGCGAAGCCTTGAGCGGGAGGG
CCTTGGGCCAATTTGCGATGCCATCCAGGGCGTCGGCAGTCGCCAGCTTCATCTCATCCA
GGAGGAAGTAGGTAGCG
>contig00009 len=140692 cov=34.1 corr=0 origname=NODE_9_length_140692_cov_34.061303_pilon sw=shovill-spades/1.0.4 date=20220914
GCAGGGCAGCGACCAGCCGCGCGCCATCGGCCACCTCCACACCGTGGTGGCCATTGATGT
CGTACTGCGCGAAGCCACTGCCGAACAGGCCGGGGTCCAGTCGCAGCGATGCGGACCTGG
CGGGCACATCGCTGCGCGGCCAGCGGCCGGCACTACCGAATCCTGATTTCATCCAATGAA
AAGCCGCCGGTTCGGCCGTCCCGCGATCTGTAGGGGGGGCGTAGTTAGGGGGCTGGATGA
ATCGATTGTGTTGTTGTGGGCAGGAGCGCGCAGGCGGCATAAGCGACGTGCGCGGTAGCG
CCGGGCCATGCCCGGCGGTCACGCCTCAGACGATCGCAATCCCCGCCTTGCCCAGCGCCT
CGCGCACCATCACGTCGTTGGCTTCGGTCACCGGCTTGGTCAGCTCCCACAGGAACTTCA
CCCGGAAGCCGGACTTTACCGCGTCCTGCGCGCTCCACAGCACGCAGTAGTCGCGGGCCA
GGCCGCATACGTGCACTTCGCGGATGCGGCGTTCATGCAGCCAGCCGGCCAGGCCGGTGG
CCGGGCGCTCGCCATCGGGGCCGTGGTTCTCGCGGAAGGCGCTGTACGAATCCACCTGTT
GGCGCGTGCCCTTGCGCAGGATCAGGTCGGCCACGGTCCAGTCCACGCCCGGGTGCAGGG
CGGCACCGGCGCTGCCCTGCACGCAGTGGTCCGGCCACAGGGTCTGCGGCTGCGCGTGCA
GCAGGATGGTCTCGAACGGGCGTTGGCCGGGGTGCTGGCTGGCGAACGAGGCATGGTCGG
CCGGGTGCCAGTCCTGGGTCGCCACCACGGTGCGGTAGCGGCGCTGCACCAGCAGATCGG
CGATCGGTGCCACCAGCGCATCGCCCTGGTCGCAGGCCAAGGCGCCACCGGGCATGAAGT
CCGGCTGCAGGTCGATCACCAGCAGGGCGACATCGGCGGGCAGGGCGGTCATGGCAGTTC
CGGTACAACAGAAGGGGCGACCAGCGTGGCCGCCCCATGCCTGCACGTCAATCGTCCTGC
GGCGTCCCAGCGTCCTGCCCGTAGTACAACAGGCCGATCTTGATCCGCTCGCGGCCATTC
TCGCGGCGATGGCGGTTGGCATCGCGCAGCGAGTACACGCAGCCGCAGTATTCCTGCTGG
TAGAACTGCTCGCGCTTGCTGATCTCGATCATGCGGCTGGCACCGCCGCCCTTGCGCCAG
TTGTAGTCCCAGTACTGCAGGCCTTCATAGCGCGAGGCGGCGCGGATGCCGCAGTCGTTG
ATCTGCGCCATGTTCTTCCAGCGCGAGATGCCCAGCGAAGAACTGATGGTGTCGTAACCG
TGCTCGTGCGCGTACAGCGCAGTGCGCTCGAAGCGCATGTCGAAGCACATCGTGCAGCGG
ATGCCGCGTTCGGGCTCGTTTTCCATGCCGCGTGCACGGCTGAACCAGTTGTCGGTGTCG
TAGTCGCAGTCGATGAAGGGAATGCCGTGCTGCTCGGCGAAGCGGATGTTCTCCTGCTTG
CGCAGCTCATACTCCTTCACCGGGTGGATGTTGGGGTTGTAGAAGAAGATCGCGTAGTCG
ATCCCGGAGGCGGTGATCGCCTCCATCACTTCGCCGGAACAGGGCGCGCAGCACGAATGC
AGCAGCAGGCGCTTGCCGCCGGCGGGCAGGGTCAGGGTGGGGCGTTGGAGCTCGGTCATC
GTCAGGTACCGCATGGACCGCCGGCAACGGCGGTGGCCCATGCATCAGCGCGTGGGTGAA
CGGGTCTGGCCGGATACCGTGAACAGGACGCGCGCGGCCACACCGCCTGCACGCGCAGGA
CGACGACGGCCCCGGCAACCTCCCCGCGGAGATTCCAGGTCGAGTCAGGGGACGGTCGTG
TCCCCCGGCCGGGGCCGGTATTCGGGCTGATGGACTAGGGCCGCAGCCCACCTACTACCC
GCCGCTTCCCAGGCGCGAGCCCAGTGCTGTTGGCAGGATTCGTTTCCATTCACCGCTGCG
GGGCAGCTCCGGAATGGACGCGCGAGGCGCCTTCACCGGATTCCCGTTTAAACCCCTCCC
CGCGCCGCAGCGATGGGAGGGATACCTTCGGCGTGTGCAAGGTGGACCTGTTGGTGGCGC
CGGTCAAGAGCGCAGGGGTCAGAACCCGCTGCGCTGCAACGGGATCCGACCCCGGTCGGG
ATGCACCTTCAATGCCCCACGGCCGCCCGCGTGCGGATGTCGTCCAGCCGCTGGTCGTAC
AGAAGATGGCCGTTCTCCCACACGGTCACCATTGCGTCCTCGAAGCCGTCCGGCAGGGTG
TCGTCGCCGTTGGCCGGCAGTGGCACCGTATGCAGGCTGCCATCGTCCAGGTGGCGCAGC
AGGCGCATGCGGCCGCGCTTGCTGGCCTTGCCGGCGTCGGTGACCGGATCCTTGTAGACG
TCGATCCACTCACCCTCGACCCGTGCGGCCGAGCACTTCAGCGCGAACTTCTGCGTATCG
CGGTCCAGCCGCTGCAGCAGCGCACCGCCCATGCCGAAGGCCACGTTGTCGGCGGCGTAG
CCGTCGTCGGTGATGCGCTGCAGGATCGCGCGGATGGTGTCCGGATTGATGCCATCGCCC
TGGATCACCCGCACGTGGTTGAGCACGCGATAGCCCTTGCCGTTGATCGCGTGGCCGAAG
GCTTCATCCAGCCGGCGCAGGCTTTCGGCCACCACCTCCACCGGGTCACCCGAGTCGGGA
CGGATGACCAGGGTGGCGCCCGACGCGATCACGTCATCGCGCAGGGTGGTGCCCCAGTGT
TCGCTGATCGCGCGGTAGATGTCATAGCTGTCCGACACCACCGCCACGATCGAACCGGGC
TTGCCGAACTGGCGCAGCATGTTGCGATAGGCGTCCACCTCGCGTTCGCGGCCCCAACTG
GTGATGGTGCTGTGCTCGGCGGCCGGAATCGAATAGCCGGCCATCGGCGCGTGGTAGTGC
GCGCGTGCCAGGCACAGCGCCGACACGGTATCGGTGCCGAGGAAGTTGACCAGGTGCGCG
GCACCGCCCAACGCGGCCGATTCCAGGCTCGATACACCGCGCGCGCCGAAGTCGTGCAGC
TTGAACGGCAGCTGCCCCTGCGGGTCGTCGCTGGTCTGCTGCAGGAACGCGGCGATGGTC
TGCCGTGCGTGCCAGCTGATGGTGGCCACGGTGACCGGATACCACACGCGCAGCAGCAGC
GTTTCCAGGTACGACGGCACCCAGAACGCAGCCGGATCGGTCGACTCGATGGTCATCAGT
GCCTGGTGGGTGGGCACCACGCTGCCCTCGGGAACGGCGCGGATGCGCACCGGCAGGTGG
CCGCCAAGCCGGTTGACGATATCGCGCCAGCCGGCCTCGTTGAACGGTTCGCCATGCGCG
GCGAATACCGCAGCAGCCTCGTCGATGTCGGCGTGGGTGACCGGTCGTGCCAGCGCGTCC
TTGAGGATCGCCTGCAGGCCGAAGAACACCGTGCGATCGTGCAGGCCGCCACGTGATTCG
ACGTAGAAGAACGTGGCATCGGTACCCGGCGGGTACTGCAGCCAATGGCTGGCCTTGTAG
CTGTCGGTGTTGAGGAGAAGATTATCGAGGTAGTGCATGACGGAAGCTCCTTCGCGTCGA
GTGACACCAGCGGTCTATCCGCCAGTGGGGAGGCCGGGCCTGTCAGCCGCGGCCGAGGAA
ATACTCCAGGATGTGCAGGTGGTCTTCGAACAGCTGCGGGCCCATGTCCAGGGCTTCACT
CACCGGTATCCAGCGCGCCTTGTCAGCGTCATCGCCGCCGCGCACCGGCGGCAGTTCACC
GGCCGGGAATTCGAAGTGGAAACCGTGGGTGATGGTGCGGCCGCGCTGGCTGCGGTCGGG
GTGGTCGAAGACCTGCTGGCCCTTCAGCGACCCCTTCAGCACCGGCAGCGGAATCTTCAG
CCGGGTTTCCTCGCGTAGTTCGCGCAGGCAGCTGTCGAGCAGGCTCTGTTCCTGGCCGAC
GAAGCCGCCGGGCAGCGCCCACAGCCCCTTGCCGGGTTCCGAGCGGCGACGCACCAGCAG
CACGTGGCCCGAATGCACCACCACCGCATCGGTGGTGACGAAGGTGGGCGCGTAGGGCGC
ATCCTTCCAGGCGGCCTTGTACTGTTCGATGAAGCGGTACTCGGCCACCAGCTGGCCATA
GGCAGGCGCGCTTTTGCGGAACGCTTCAAGCATGTCGTACACCGGCGCCGGCACATTGCC
ACGCAGCATCAGCAGCGCACCGTGGAAATCGACGTCGCCGGCTTCGAACAGGTAGCGCCG
CAGCTCGGTGGCCGACAGGGTGGCGGTGTGCTGCACGTCCACCAGCGGCCACTGCGGGAA
CTCGCGCAGGTAGTAGCTGGACGCGTCCTTGTCCATGCCGATCAGGCCTACCTTCGCATC
AGCGGCGGCGCCGTCGTTGCGCAGGGCGTCAGCCACCTGGCGCTGCACGTTGGCGATCCA
CTGCGCTTCGTTGTACAGGTGGTCACGCAGCGGGCGGATCAGCAGGCGGTCGGTGTGGCC
ATCGAGGGCGGCCTGGATCATCACGGCGCGTTCGGCCACGGTCCAGGGATTGCGCAGGCT
GCGGGGGGTATCGGCAGAGCCGACCAGGAAGATCAGCTTGCGGGCCCGGCTCAGGGCCAG
GCGGGCAACGGCGGCGTGGCCGTTGTGGAAGGGCTCGAATCGCCCGATGAAGACGAGATA
GTCGAATTCCATGAGAATCCCTCATGTCGTTGTGGCAGCCGCGGGTCTGTCCCTTGGCTT
GCTGCAGATGCTACGCCGATGGCGGGGCGGGTCAAGCCTGCAGCCGTGCTTTCTGCTGAA
CGGTGCATCGCGTGCGCGGACTGCGCCGTTGTTCTCAGGCCCTGAGAAGCCCCTGCGCCA
TACTGGCACCCACGCGGCGGACGGCATGCTCGGGGGCAAGACAGTGGCGGACAAGTACTG
CGATCTGGTCATGAAAGGCGGCATCACCAGCGGTATCGTGTACCCCAATGCGGTACTGGC
GCTGGCGCGCGAGTATCGCTTCAAGAGCATCGGCGGCACTTCGGCCGGCGCCATCGCCGC
CGCCGTGGCGGCTGCGGCGGCCTGCGGTGATCGTCGTCAGCAGGCCGGCGAGCACCTGCC
CGGCGATGCAGGCTATGGCGGGTTGTCGGCGGTGTCGGCGCAGCTGTCGCGGCGCGGCTT
CATCTACAGCCTGTTCCAGCCCGCACGCGGGGCACGCGCGGCCTATCGCCTGCTGGTGGT
GCTGACCGGCAATGCCAGCCTGCCGCACAAACTGCTGTGCCTGGCCGTTGCCGTGTTCGA
GATCGCGCCGCTGGAAGTGCTGGTGTCGCTGGCGCTGCTGCTCGGCCTGGGCTGGTGGGG
CGGTGGTTGGAGCGGTGTGGCGGCCACGCTGCTGCCGTCGCTGCTGTGTGCGTACGGTGC
AGGTGTGGCCGGTGCCGCGCTTCGTGTGGCACGCGTGGCGCGACGCAATCTGCTGGGCCT
GTGCAGCGGCCTCGGCCGCGATGCACGCACACCGGCACTGACCGAGTGGCTGCACGAATG
CCTGCAGCAGTTGTCCGGCAAGCCGCTGGATGCACCGCTCACCTTCGCCGACCTGCACGA
TGCGCCGCGCTATGCCGGCGAGCCGGACAGCCCGCATGCGATCAGCCTGCAGATGATCAC
CACCTGCGTGTCGCACAACGAGCCGCGCACGCTGCCGCTGGGCGGCGCGCAGTTCTGGTT
CCTGCGCGAGGAATTCGAGCAGCTGTTCCCGGCCAGCGTGGTGCAGTGGCTGGTGACGCA
GGCCGGCCCGCCGCTGGAGGTGGAAGGGCGGCAGTACTACCACCTGCCGCCGGGCCCGAA
GCTGCCGGTGCTGGTGGCCACGCGCATGAGCCTGAGCTTCCCGCTGCTGATCAGCGCGGT
GCCGCTGCATGAACCCTCACGCCGCGAACGACGCTGCGAGCCGACCGCGCCGGCGGCGGA
CCCCGAGCACAACGTGGCCGACAGCATGGAAGGGCTGACCAGCGCCGGGCAGGCTTGCGG
CCCGGTGATCACCGCCTTCCGCATCTGCTGGTTCTCCGATGGTGGCATCAGCAGCAATTT
CCCGATCCATCTGTTCGATGCCGCGTTGCCGCGCTGGCCGACCTTCGCCATCAATCTGGT
CTACCCGCAGCACGCCGAAGAGGTGAACCACGGCAGCAGTGGCCGCCAGTCGCTGGAGCA
CGCGGTGTTCCTGCCCACCGAGAACCGACACGGCTGGCAGCGCACCTACCAGTCGATCGC
CACACCGCTGGCGGCCGCCGAGCTGGGCCGCTTCCTGTTCGCGGTGGTGGCGACCATGCA
GAACTGGCGCGATCTGCTGCAGGCGCGCGCGCCGGGTTACCGCGACCGCATCGTGCACGT
CAGCCTGCAGGGCGACGAAGGCGGCATGAACCTGGACATGCCGCAGGAGGTGCTGACCCG
CATCGCCGACAAGGGCAGCCTCGCCGGCGCGCGCTTCTGTTCGTTCTCGTTCGAGAACCA
CTACTGGATCCGCTGGCGCAACCTGGCCTCGGCCTACCAGCGCTACACGCTGGAAGTGGC
ACGCACCGATGATCCGGCGCAGCAGGTACTGGCCTACCGCGCGGCCTATTCGATGGTTGC
CCGCGGGGAACCGGCACCGCCGTCGTACAAGCTGGGCTCGGAAGACAAGCGGCTGGCCTC
GCAGCAGCTGTGGGGGTTGATGGTCGAGCAGGGACGTACCTGGGAAGACCTCGGCCCGGA
CCTTACTGACGGCGCACCGCGTCCGCTGCCGCAGATGAAGGTCACGCCGATCTACTGAGC
CGGCAGTAGATCCACGCCATGCGTGGATGCATTTCGCGCAGGGCGAGAGCGTGCCGACCA
ACGGTCGGCACCCACCATCAGCATCACCATCAGCATCAGCATCACCATCAGCATCAGCAT
CAGGTTCCAGCAGCAGGAGGAAACTGTCGAAGGCGGGGTGGTGTCGGATTGCGGGGTGTC
CGCGGCATGGATGCCGGGGGTCACTTCAGGGACGGGTTCACGGCGTCCCCGCAATCCGAC
ACCGCCCGGCCATCCCACGGAAAGCCCGCTGTTGCTTTTGAGGTTGCCGGCCAGCGGCCG
GCACTACCGCAGGTGCAGGGCGCAGCCCTGCAGAACCCCCTACCGCCCCGGCAACTGCGC
GAACGCGCGCTGCATGCAGTCCTCGCGCGGGCACACCCGGCAACCCGGCCCGATCGACAC
CGAGTTCCCCGGGCTCTGTACATCCAACCCCAGCGAATACACCAGTCGTTCGGCATGCTG
CAGGTCGCAGCCCAGCGCCACCGCGAACGTCTTGCGTGGCTGGCCATGGCCCACCGGCCC
GCTGCTGACCTGCCGCGCCAGCCAGAAGTGGCGCCGCCCATCGGGCATGCGCGCGGTCTG
GGTGAGGATGCGCCCGGGCTGGTTGAACGCCTCGTAGACGATCCACAGCGGGCACGACCC
TCCCACCTGCGAGAAGTGGAAGTCGGTGGCCGAATGGCGCTTGGAGACGTTGCCGGCGCG
ATCCACGCGGATGAAGAAGAACGGCAGCCCGGGCGCGCTGCGCCGCGCCAGCGTGCTCAG
CCGATGACAGACCGCTTCAAAGCCCACGCCGAACTGGTGCGCCAGCAGCTCGATGTCGTA
ACTGCTGGCCTCGGCCGCACGCAGGAAACGCATGTACGGCATCACCAACGCACCGGCGAA
ATAGTTGGAGAGACCGATCCGCGCCTGCGCGATGCGTGCCTCATCGGTAAAGCCGGCGCG
CGCCACTACCGCATCGATCTGCGGCAGGTAGCCGTGAAGGGCCAGCTCGGCCGCCATCTG
GAACGCCTGCTGGCCGGGCTCCAGATAATCGGGCAGCCACAGCCGCCGCGCACCGGCATC
GTATTGCCGTTTCTCGCGCCCGGCCTGCAGTGCAGCCACTTCCACCAGCACGCCATGTCG
GTCGGCCAGCAGCTGGCGCAGCCGCGGTGCCACATGCCCGGGCGACAGCCCCCATTCGGC
GAACAGCTGCTCGGCCAGCTCGTCCAGTTCGGGGATGTGGTTGTGCATGCGATTGAAGAA
CTCGCGCACCTGGTCACCGGCGGGCAGGGTGCTGCCGGCGCCGGGCTCGCCCAGCTGGAA
CTCCAGCGCGGCGGCATGCTCGCGCAGCGCCAGGTGGCGGCGGTGCAGGTCCAGCAGTGC
GCGGCTGACCTGCGGCAGGTTGCCGGCCAAGGCGCGCAGCTCGGTCGCGCTGACTTCGGC
CAAGCCGAGGTCGCGCAGGGTCTCGCCCAGGGCTTCCTGCAGGGCAGCGGGCTCATCTTC
GTCGAACAGTGAGGAAACATCGCCCAATACCTCGCCCAGCTTCTTCTGTACGGCCGGGGT
CAGTGGGCGTTTGTTGCGCTCGATCTGGTTCAGGTAACTGGCCGACAGGCCCAATGCGCG
GGCCAGGTCCACCTGGCTGTAGCCGCGCTGCTCGCGCAGCCGTAGCAAGCGCAGGCCAAG
CTGCCGCTGGGTGGCTGAATAATTCACAAAATTAACATGAATCGTCTGGCGTGTTGGCCA
GATTAAGCGGATTCAGCCCGGAAATCGAGACGGGTGCTGTGAATAATGCCAAGCATCTTT
CGCACCCCGTGGGATTGTCGTCATGACTGTTGCAGCGCCCCGTATCCGCATGCTGATCGA
TGGCCAGTTCGTTGAATCGGCCACCTCCCACTGGCAGGACGTGATCAATCCGGCCACCCA
GGACGTGCTGGCCAAGGTGCCGTTCGCCACCACCGGCGAAGTGGACGCCGCCGTCGCCGC
CGCCAAGGAAGCCTTCAAGACCTGGCGCAAGACCCCGATCGGCACCCGCGCGCGCATCTT
CCTGAAGTACCAGCAGCTGATCCGCGAGAACATGAGCGAGCTGGCCCACATCCTCACCGC
CGAACAGGGCAAGACCCTGCCGGATGCCGAAGGCGATGTGTTCCGTGGCCTGGAAGTGGT
CGAGCACGCCGCCGCCATCGGCAACCTGCAGTTGGGAGAGCTGGCCAACAACGTGGCCAA
TGGCGTGGACACCTACACGATCATGCAGCCGCTGGGCGTGTGCGCTGGCATCACCCCGTT
CAACTTCCCGGCGATGATCCCGCTGTGGATGTTCCCGATGGCGATTGCAACGGGCAACAC
CTTCATCCTCAAGCCGTCCGAGCAGGACCCGATGGTCACCATGCGCCTGGTCGAGCTTGC
CCTGGAAGCCGGCATTCCGAAGGGCGTGCTGAACGTCGTCCACGGTGGCGAGGAAGTGGT
CAACGCGATCTGCGACCACCCGGACATCAAGGCCGTGTCGTTCGTCGGTTCCACCCGCGT
CGGCACCCACGTCTACAACCGCGCCTCGCTGGCCGGCAAGCGCGTGCAGTGCATGATGGG
CGCCAAGAACCACGCCGTGGTGCTGCCGGACGCCAACAAGGAACAGACCCTCAACGCGAT
GGTCGGTGCCGCCTTCGGCGCCGCTGGCCAGCGCTGCATGGCCGCCTCCACCCTGGTGCT
GGTCGGTGAAGCACGCAACTGGGTGCAGGACCTGGTCGAAAAGGCCAAGACGTTGAAGGT
CAGCGCCGGCACCGTGTCCGGCACCGACGTCGGCCCGGTCATTTCCTGCAGCGCCCGCGA
GCGCGTGGAAGGCCTGATCGCCTCGGGCGTGGAGCAGGGCGCCAAGCTGGTACTCGACGG
CCGCAAGCCGCAGGTCGATGGCTTCGAGAAGGGCAACTTCGTTGGCCCGACCATCTTTGC
CGGTGTCACCACCGACATGCGCATCTACCAGGAAGAAATCTTCGGGCCGGTGCTGGTCAT
CCTTGAAGCGGAAACGCTGGAAGAGGCCATCGCGATGGTCAACAGCAACCCGAACGGCAA
CGGCACCGCACTGTTCACCCAGTCCGGCGCTGCCGCGCGCAAGTTCCAGGAAGACATCGA
CGTCGGCCAGGTCGGCATCAACGTGCCGATCCCGGTGCCGGTGCCGCTGTTCTCGTTCAC
CGGTTCGCGCGCCTCCAAGCTGGGCGACCTGGGCCCGTACGGCAAGCAGGTGGTGCTGTT
CTACACCCAGACCAAGACGGTCACCGCGCGCTGGTTCGATGACGAGACGCTGAGCCACGG
CGTCAACACCACGATCAGCCTGAAGTAACGGCAGGAGCAGCCATGAGCCACTCGATGACG
ACGGAACTGGAAGAAGCGCAGCAGGCGTACCGCGAGGCGGCGCGCGACTTCGCACAGGCC
GAACTGGCGCCGCACGCCGCGCGATGGGATGCGGAGGGCATCTTTCCGCGCGAGGCGATC
GCCAAGGCCGGTGAACTGGGCTTCTGCGGCCTGTACATGGACCCGGAAGTGGGCGGCAGC
GGCTTGAGCCGACTGGACGCCGCCGTCGTCATCGAGGAGCTCGCCAACGTCGATCCGTCG
ACCGCGGCTTACATCAGCATCCACAACATGGCCTCGTGGATGGTGTCCAAGTGGGGCCAG
CCGGCCCTGCGCGATGCGTGGGGCACCGATCTGTCCTCGGGCCTCAAGCTGGCCTCGTAC
TGCCTGACCGAACCGGGTGCGGGTTCCGATGCGGCCTCGCTGAAGACCACCGCCGTGCGC
GATGGCGACTTCTATGTGCTGAACGGTTCCAAGGCCTTCATCTCCGGCGCTGGTGCCACC
GAATTGCTGGTGGTGATGGCACGTACCGGCGGTGCCGGTGCCGGCGGTGTCAGCGCGATT
GCGGTGCCGTCGGACCTGCCGGGCATCAGCTTCGGCCGCAAGGAAGAGAAGATGGGCTGG
AACAGCCAGCCCACCCGCGGCATCACCTTCGAGAACGTCCGCGTGCCGGTCAGCCACCTT
CTGGGAGAGGAAGGCGGCGGCTTCAAGCTGGCGATGAAGGGGCTCGATGGCGGCCGCATC
AACATCGCTGCCTGCTCGCTGGGTGCCGCGCAGGGTGCGCTGGATGCCGCGCGCCGTTAC
ATGGGCGAGCGCCGCCAGTTCGGAAAGGCGCTGGCTGAATTCCAGGCGCTGCAGTTCAAG
CTGGCCGACATGGTCACCCAGCTGGTGGCTGCACGGCAGATGGTGCACACCGCCGCGCGC
AAGCTCGATGCCGGTGCCAGCGATGCCAACGTGTGGTGTGCGATGGCCAAGCGCTTCGCC
ACCGATGCCGGTTTCAACGTCTGCAACGAAGCGCTGCAGATCCACGGTGGCTACGGCTAC
ATCCGCGAGTACCCGATCGAGCGTCTGCTGCGTGACTGCCGCGTGCACCAGATCCTGGAA
GGCACCAACGAGATCATGCGGGTGATCGTTGCCCGTCACCTGCTCAACACCGAAGAGGAA
CTGCGATGAAGGATTGGCGTACCCTGGAGCACGTGGGCCTGAAGGTGGAGGTCGATGGCC
ACACCGCCGTGGTCACCCTGAACAACCCGCCGGCGCACACCTGGACCGTGCACAGCCTGT
CGGCGCTGCGCGACCTGGTGGGTGCGCTCAACGCAGACCGCGACATCTACGCGCTGGTGA
TCACCGGTGACGGCGAGAAGTTCTTCTCCGCCGGTGCCGACCTCAACCAGTTCGCCTCCG
GCGACAAGGCCGCTGCACGCGAGGCCGCGCGCCGCTTCGGTGAAGCCTTCGAAGCGCTGT
CCGGTTTCCGTGGCGTGTCGATCGCCGCGATCAACGGCTACGCCATGGGCGGTGGCCTGG
AATGCGCACTGGCCTGCGACCTGCGCATCATCGAAGACCACGCCCAGGTGGCGCTGCCGG
AGGCCACCGTCGGCCTGTTGCCGTGTGCCGGTGGCACCCAGAACCTGCCGCGCCTGGTCG
GCGAGGGCTGGGCCAAGCGCATGATCCTGCTGGGCGAGCGCATCAATGCCGAGACCGCAC
TGCGCATTGGCCTGGCCGAAGAAAAGGTCGGCAAGGGCGAAGCCAAGGCACTGGCCCTGG
AATGGGCGAAGAAGGCCGGCAAGCAGAGCCCGACCAGCATCGCCGCCTGCAAGACCCTGG
TGCAGTCCACCCGCACCGGCACCCACGCCTCGGCGCTGGTGGCCGAGCGTGAAGCCTTCG
TCGACCTGTTCGACACCGCTGACCAGGTCGAGGGCGTGACCGCCTTCCTGGAAAAGCGCA
CCGCGCAGTGGAAGAACGCATGAGCATCGACACCGCTGCCGACGACGCACCGGTGCTGTT
CGAGGAGCGCGTGGCCGGCAACGGCACGCGCATCGGCATCGCCACGCTCAACGCGCCGCG
CACGCTCAATGGTTTCTCGCTGCCGATGGCGCACCTGCTGCTGAAGCAGCTGAAGGCCTG
GGCCGATGACGACGGCATCGCCATGGTGGTGCTGCAGGGTGCCGGTGAGAAGGCGTTCTG
CGCCGGCGGCGACCTGCACAGCCTGTACAAGAGCATGGTCGCCTTCCGCGAGGCCGACTG
CAGCGACATCCGCGAGAACGACTACGCCGCCGAGTTCTTCGACGTCGAATACCGCGTCGA
TCATCTCATCCACACCTACGCCAAGCCGATCCTGTGCTGGGGCCATGGCATCGTGATGGG
CGGCGGCATCGGCCTGATGTCCGGCGCCAGCCACCGCGTGGTCAGCGAGCGCTCCAAGCT
GGCCTTCCCGGAAATCACCGTCGGCCTGTTCCCCGATGTCGGTGGCAGCTGGCTGCTGCC
GCGCGTACCGGGCAAGGGCGGCCTGTTCCTGGCGCTGACCGGCGCGCTGCTCAACCCGGG
CGACGCTATCTACGCCGGCCTGGCCGACGTGCACGTGGCCGAAGAACGCCGCAGTGCAGT
GTTCGATGCGCTGCTGCAGGTGGCCTGGTCCAGTGATTCCGCACACAACCACGAACGCCT
GACCCATCTGCTGCAGTCGCATGCCAGTGATGCTGCGACTGGCCCGCTGCTGGCCAATGC
GGCGCAGGTCAAGGCGCTGTGCGAAGGCGATGACCTGCAGGCCATCGTGGCGCGCATTGC
CGGCCTGCAGACCGACGACGCCTGGTTGCAGGCCGCACAGAAGACTCTCGCCGCCGGTGC
ACCCGGTTCGGCACGGTTGGCGTACGAACTGCAGCGCCGCAGTGCCGGCCAGGATCTGGC
CGCGATCTATCGCCTGGAGTACATCGTCGCCCTGCATTGCGCCGCCCACGGTGATTTCGC
CGAAGGCATCCGCGCGTTGCTGGTCGTCAAGGACCGCAATCCGCAGTGGAACCCGGCCAC
CCTGGCCGAGGCCACCGGCGCGTGGGCCGACACCTTCTTCGCTTCCCCCTGGGCCGATGC
CGCGCATCCGCTGGCCGACCTGGGCACTCCCCTTGTTGAAAGGAGCCTTGCATGAGCCGC
ATTGCATTCATCGGGTTGGGCAACATGGGTGGCCCGATGGCCGCCAATCTGGTCAAGAAC
GGCCACAGCGTGCGCGTGTTCGATCTGGTCCCGGCCGCGGTGCAGGCCGCCGTCGATGCC
GGCGCCAGCGCTGCTTCGTCGGCACGCGACACCCTGGCCGATGCCGAAGTGGTGATCTCG
ATGCTGCCGGCCAGCCGCCATGTCGAAGGCGTGTACTTGGGCGACGACGGCATCCTTGCC
GCGATTCCGGCCGGTGCGCTGGTCATCGACTGCAGCACGATCGCACCGGCCAGCGCCCGC
AAGGTCTCGGAAGCGGCCGCCGCGCGTGGCCTGCAGATGATCGACGCACCGGTGTCCGGC
GGTACCGCCGGTGCCCAGGCCGGCACCCTGACCTTCATCGTCGGTGGCGAGGAGGACGCG
CTGGAACGCGCGCGCCCGGTGCTGCAGGCGATGGGCAAGAACATCTTCCATGTCGGCGCC
AGCGGCGCCGGCCAGGTCGCCAAGCTGTGCAACAACATGGCGCTGGGCGTGATCATGGCG
GTGACCGGTGAAGCCATCGCGCTGGGCGTGGCGCACGGCCTGGACCCGAAGGTGCTGTCG
CAGATGATGGCGGTCAGCACCGGCCGCAGCTGGGCCACTGAAGTGTGCAACCCGTGGCCG
GGCGTGCTGGAAAACGCGCCGGCCTCGCGCGGCTACAGCGGCGGTTTCGGCAGCGATCTG
ATGCTGAAGGACATGGGCCTGGCGGTGGAAGCGGCGATGAGTGTCGGTGCCTCGATTCCG
CTGGGCGAAGTGGCCCGCAACCTGTACTCGATGAACCACCAGGCCGGCCGCGGCAAGCTG
GATTTCTCCAGCGTCGTGCAGCTCATCACCAGCGAAAAATGACCTGGTAGTGCCGGCCGC
TGGCCGGCAACCTCATGCCCCCCTGTGGGACAACGAAGGTGGGATGGGCGGATGTTCGGT
TTCGACCGGCATCCGCCCATTTTTTTGCTCTTTACGTTGGTAGTGCCGGCCGCTGGCCGG
CAGCACCCCATCAGGCAACGATCAGCGTCACGTCGATGTTGCCGCGGGTGGCGTTGGAGT
ACGGGCACACGATGTGCGCCTTCTGCACCAGTTCTTCCACCTGCTCGCGCGGCACGCCCG
GCACGTTGATGGTCAGCTCGGCTTCGATGCCGAAGCCGGTCGGGATCTGGCCGATGCCCA
CTTTGCCGGTCACGGTGGTGTCGGCCGGCAGCGCGACCTTGGCCTGGCCGGCCACGAACT
TCAGCGCGCCCAGGAAGCAGGCCGAATAGCCGGCGGCGAACAGCTGTTCGGGGTTGGTGC
CCGGGCCACCGGCGCCGCCCAGCTCGCGCGGGGTCGACAGCTGGATGTCCAGCACGTTGT
CGGACGAGACGGAACGGCCTTCACGCCCGCCGGTGGAGGTGGCCTGGGCGGTGTACAGAA
CCTTTTCGATGGACATCGGGATGCTCCTGGTCAGTGGGTGGGTACTGCGTTGGAGCCTAC
TTTGCCCGCTTTCCGCGTACGTTGGGTTGCAGGGCGTACGAAAAACTTGATCGATCGTCC
TGTTGGCCTAGATCGTCCACTCGCGGTCGGTGGTGAACATGATGGTCAACCAGCGGTCCG
GCGAGGCCTCGCCCAGCGCGTCGCCGATCTCGTCGCGCAGCTGGTCCCATTCCACCAGCG
GCCGCGGCGGGTCGTTTTCCGGAACCACGAAGAACAGCTCGATCTGCTCGCCTCGCCCCA
CCTGCGCCACGTAGCTGCGGTGCTCGACGAAGCCATGCTTGGCCACGATCGCGCGTGCCA
CGGCATCCACGTGCGCCTGCAGCTCCGGCGGGGTGACCAGCAGGATGCCGGCCAGCGCCC
GGCGCACGGTGCCGAGCGGGGCGATCATCACCAGCACGCAGACGAAGGCAAGGATGGCCG
GGTCGATGTACGGCCCGACCCAGGCCCAGGACGTGCCCTGCACCAGCACGCCGCCGAGGA
AGGCCAGCAGGTAGCAGGCCGACATGCTGGCCGCGATCACCCAGTTCTTCGCATCCAGTG
CGATGAACTCCGAGCCGATGCGGCGGTTGGCGCGCAGGATGAACCAGGCCAGCGCGCCTT
CGCCGACGATCGACAGCCCGGCGAAGGCGATGGCCGGGCCCAGCGCAATGTGGCGGCCCC
CGGACATCAGTGCATCCACCGCATTGACCAAGGCATACAGTGCCGCACCGATCATCAGCG
TGCCGCTGACCCCCAGCACGATCGGTTCCAGGTGCCAGAAACCCATGGTGAAGCGCTGGT
TGAGCCTCGACTGCAAGGCATCGGTCTGGGTGGACAGCGCGATCAGCCGTGCCACCAGCA
GCGACAGCCAGGTCATCACCACGTCGATCAGGCCGTAGATGCCATCGAAGATGATCAGCG
AGGAATTGGCCAGCAGGCCGAATACCACTGCGGCGGCGGCCAGCAGCAGCGAGGCGGCGA
TCGACAGGCGCAGCACGCCCTGTTCGGTGGCGGGGTCGAAGAACTGCGGGCGGTGGGTGG
CCATGGCCTGATTGTAGAGCGGCGGCATGCCTCGCTGCCTTCCGCTGTCCGGCATCGTCG
CAGAACGTCGAGGACATCGACGAGAGGCCCAGCGAGCGTGACCGCGAATGCGTCGCCCAG
GGCCTGGCCAACATGGTCATCGAATTCCTCGGCCGCATGCTGGATATGCAGCGCTACGAT
GTCGGTGACACGCAGGTCTACCGCGTGCGTGGGCAGGTGTTCTTTGCCTCGGCCGGCCAT
CTGGGTGCGGTGTTCGATTACCAGCACGTGACGCCGAAGGTACAGATTGATCTGCGCGAC
GCCCACCTGTGAGACCTGACCGCCGCGGCCGCGCTGGAACGCGCGCAGGAATAGCTGGCC
GCACATGGGGCGAAGGTGACGGTAGTGGGGCTGAATGCTGCCAGCCAGACGTTGATCGAG
CAGGTGGGCGGCGCGCGCGGCGGGTACTGAGGCGGCAGTGTTTCAATGCCTGCGTCGGTT
CTGGGGCCGGCTAAGCTTCCAGAATTTTCCTGAATCGGCTTTTCAGTGAGGTAGCGCCAT
TACAGATGGAGAGTCCATATGTGGCCAGCGCCTTGGCAGATTCGGTGTCAGCCTTTGCCT
GCCACGAATGGGCAGCGAGCAGGGCCCTGCCGACGCGCGTGATCGAACTGAAGTGTGCCG
GCGTCGTGTCGGCCTGAATGGCCGCGACCGTCAGAGCTTCACAGATGGAATCGATGTCCT
GGAACTTTGAGAAAAAGGGAAGGGCACTCTCTGTCAATAGAGCATCCACCTCAGTCCTGA
GCAGATCAGCGTCCTTTTCAACGGCTATCCAATGGTCGCTGTTCCCTGGGGGAGCGGCCC
TGCATCTCACGTCGCAGTCGGTTTCGTTGAGATTGGTGGTCCGATCCATGCAACGCCGCG
GGATGAAGCGGGCGAGCACACCGACATTGAGTGCGAGTGCTTTGCCGTCGCTTCTGATCT
GAGGCGAGAGCACATCAATGAAATTCTCGCGGCATCTCGTAAAAGTTGGTCCACTTCGGA
CAAATCCTGCGTCCTTCAAGGATGCGTAGACGATGCTCAGGGCGCGCTTTGTGATAGCGG
TCATGAGGCGAGCATCAGGAGGGAGGATGATTGCAGGCGAGGCCTCTCAGACTGGGTAAG
CCGGTGCGAGGCAATGAGTGTATCGACTTGGCTGGGAGCGGTAACTGGCATTGACGTCAG
TAGCTGTCGCTATCAACAAAAGTTGTTGTTTGGCCGTCGTTCCCTGGTTCGCAAAATCCC
GAAAGACGTCGGATCGCATGATGCAGATTGCAGCTTTTCTCATTGCCAATCTTCTGAGTA
TGGAAGCAGGCTGGAGACACGCGATTCTGTGTTCAAGGAAGCAGCATCCATGAAATCGAA
TTTTTCGGCGTCATTCAAATGTCTGTTGGCTTTTGCGCTTGCGCTTGGTTCGACGACATG
GCCGGGAGTGATGGCGTTGGACCGCCTTGCGGTTGCCGTCGATCGGACCACGCGCTACAG
CGCCGGAACTGACGAAGCGAACGAAGTCGCTCGATGGCTGGACGCACGCAAAGATGTCCA
CCAGCGGACGCTTGCACTTGGGACACTGACCATTCGCCATCGCTGTAGGGGGGAGCGGGA
TTCACCTCGGACGCCAGCCATCCGCGCCCTTTTCCATCATGGTGCTTCCGGAGAGAAGAT
CACTATTACCAACGATCTTCCAGGATGCGCACGCGAGACGTGGACGTTCGCATGGACCGG
AGATGGCCAGGACGCCTATTGGAAGCAGACCGCCTATGGATGGCGGGTACTGACCACTTA
GGGAAAGCTCCGGACGGACTTATCTGTCGTCAAAGCGTCGACGCGATCAAACCGGATCGA
CTACACCGCGAGGCCGACTACCTCGAAGCGTGGGCACGCTCCGGGGCGCAAGACCTCGCA
TTTGCGACAATCCTCGACGCACCTCAACCAATGCCCCCGTCGACCTCAAGCCGACGAGGG
GTGAGCAAGGCAATGGCACTCGCAGGCCCGTGGGCCCGCTCTCTTACGCCATCATGGCCC
GCGGCCCGTGCTGCTGGGTCTGCTGGTCGATCTTCTGCTGCTCGCGCTGCTGATCGCTCA
CCTGCAATGCCCGCTCGCTGTTTTCCTGCACGCTCTGGCGCATCGCGTCCGCCGTCGATA
CCGGCGCGGTATTGCGGTTCAACGCGCTTTCGTCGTGCAGTGCATTGGCCTGCACCGCGC
GCGCCATCGAGCCATCCTGGTTCAGCTCAACGCGATCAACCCGGTACAGGCCGGCACGTG
CAGCTTCCACGGTAAGCGCAGCGGCCAGCTTCTCGCTGTGCTCGCCGGAGGGCAGGCCAC
GCGCTTCCTCGGCGAACTTCACCTGCACCAGGGTCTCGGTGTACAGCCAGTTCTGCGGGC
TGCGCGGGTCGGACATCGGGTACACCGTCTCGCGCGCAGGCTCGGCCGCGGCCTGCGGTT
CCGGGGTGTTGCCCTGTGCCTGCGCACGCTGCTGCACTTCATTGGCCAGCGCCTGGCGGG
TTTCCGCATCGGCAATGCCGGTCGCGGGCAGGCCATGCTGCTGCTGGAAAGCGTTGATCG
CATGGCGGCTGCCACCGCCCAGATAGCCATCGCTGCCGATGGCCTGGCCCTTGGCGTCGG
TCAGCCCCAGCGCGGCCAGGTTGCCCTGGAGTTCGCGCGCGTCGCGGTCGATCGCGGCCA
GCGTGGCTGGCCCGGCCTTGCCGTCCACCGGGTCCAGGTTGTGTGCGCGCTGGAAGTCTT
CCACCGCCTTGCGGGTGGTGGCATCGAAGCGCCGGTCCGGATTCAGCGTCTGCTGGCCGC
CAGCACTGGCATAGCCCAGCGTGACCAGATTGCTCTCCAGCTTCAGCACGTCACGGCCGC
TGGACCCTTCCTTCAACGTCTGCGAACCGGCCTGCTGGCGCGGTGCGCCGATCTGGTCCA
GCGCCACCTTGATGTCCGCATCGTTGTGCTCACCGGCGGGCGAGTAGTCGCGGCTGCTGA
CCTTGGCATGGGCGCGGTCCATTGCGTCCTTGTTGTTGGCGTAGGCATTTTCGTAGCGCA
CGGCGATGTCGCCGGCCTTGGGCGCGTCGAAGTACTGGTAGGTCTCGCGGATCTGCCCGG
CCTTCGCGCGCAGCGTCTCGTAGTCACCGCCTTCTTCCAGCACCTTCTGCAGCTTGGGCA
GCTGGCTGGGCAACTGGTTGGCGGTCTTGGCGATCAGGCTGATCGCTTCGAAGCGGTTTT
CCTCGGCGATGCCGCTGCCGTGTGCGTCCACCATCGCCATGCCGATCCGGGTGGCGTTGC
GCACCTGCGGGTAGTCGATGTTCGCGTGGATCCACTGCTTGCCCTCGGCCGAACCGGCCC
AGGCGTTGATGCTGTCGCGCGTGTTGGTATCGATGAACTGGATCGAGCTGCGCCCGCTCA
GGCCATTGCCGTGGCTGAGCAGGTCGCGGCGCAGGTCGGCGTGGTCCTGGGTGAAGGGCA
GGTTGTGCGCCTTGGCATAGGTGCTGGCCTGATCGATCACGGCGTCGACATAGGTCGTCT
CGCCCGCCTTCAGTGCGTGGCCGTCGATGGCGCCCAGCGCCCACTCGCCGCGCTGGCCGA
AGTCGACCTGGATCGCGCCCAGGCTGTAACCGCTGTTCTGCGCGACTTTGTTCACCGTGC
CCCAGTGCGGTTCGGTCACGCCCTGGGTGATGCCGGCGATGGCCAGATGGTAGGAGGCGG
GACCCCCTTCGGTACCACGGCCGACGGCGAAATACACGGCGCCGGAGGTGGCATCGAGAT
CATGGGTATCGATGTTGGTTGGCATGTCTTACATCCTTGTGCAGTCAGAGGGTCTGCCCC
TCAAGGGTCAGTCCAGCAGCTGCAGATACTTCTGCAGCTGGTCGGCACGCGCGCTCAGGC
GCATCACATCGTTCAGCTCGCCCTGCAGGTTGCCGGGCTGCGAATCGTCGTACAGCGCGG
TATCCAGTTCGCCATCGCGGCTGCGCGACTGCAGCCACGCGCGCTGGGCATTCACCAGCT
TGGTCTTCTTTGCGCCAGTCAGCTTTGCCTGCAGCTGGCGGTAGGCCTGGTTCAGGCGCT
GGTCCTGGCGTGCGCTTTCCGAGGTCAGGCAGGCGGCCTGCTCGATCGCACCCTGTGCCT
TGTCACGGCAGGTGGTGAAGGTCGGGCTCAGCCCGGTGGCAGCCGGTGCTGCGGTTGCCG
TGCCGATGGCCAGTACGGCGACCGCCAGCGCGGTGGCGAGGGTCCTGCTCAAACGCTTGT
GCTGCATCATCTGCTCCACACGTCCAATCCATTGCGAGCGACGGACTATAACGGCGTCAA
TATTTCGTCGTCGTCAACGAATCGCGACAACTGTGACCGGTTGCCCGTCATTGTGGGTTG
GCGCCGCCCGGCCTGCGGACGGCCCTCGGGCCCGGGCGCCGCAGCGCTATCCGGGCGCCA
GCCGCCGCCATTCAGCCGAGCGGTGTAAACTATTGATCTCACTGGCAATGCCAGTCTCCA
CGATCAACACCCCGATGACGTCCGCCACCGCCCGTTACGCTGATTCCCTGCGCCTGTCCG
TTGCCCCGATGATGGACTGGACCGACACCCATGCCCTACAAGGGTTGTGAAGGCATTGGC
ACAATAATGGCACGGGCTGTGTGCGTTAGACTCCGAAGAAAGCCGCCTTTCGGCGGCTTT
TTCGTTGGTTCACGATGCGCGTGCTTTTCGTTGGTCGTCCCACCAATCGGCTACGTCGCG
GGTGTCGTAGACCTCCCCGATACGGGGTGGCAGAAGGCCCGCGCTGTGCTTGTTGGCCAT
GGTCTTCATGGTTGATGACGGGAAAAAGGCGTCACGCAACTGCTCAACGGTGAGGGTTGC
CCCGAACTGGCCGAACAGCATCCAGAACGTGCCGAACCCACCTCCACCTGCCGTTCCGGG
CGCTGCCATTAACCTGTCCCCCCAACCAGCCGCAGCTGCAGCTGGGGTGCGGGCGCCGGC
AGAGGCGTCGCCGGTTGCACCACCTGCAGGCCGTGTTGCTTGTGCCAATGTGCCCACGCC
AGGTCGAACGACGGATGCTTTGCAGTGGTGCTGCAACGGCATTCGATCAGGTGGCCACCG
CCTGCGCCCTCACGGCGTAGATCATGGATGTACCTGGCTTTGTGGCCCGCCGCGCATGCG
GGGAGCGTGCGCGGAGGTGACTTCTGCTGTTGCGTCATGCGACCACCTCGCCGTCAAGGT
CGTTGTAGATCTCCACGCCGCTGCGCGGTTTGGTAAGCAAGACGCCCGCAGCGCCGCCGA
AGGGCTCCACATAGATGCGATGTGCGGGCAGATGCTGGTTCACCCATGGCGAAACCCTGA
ACATTCCACCGTGATATCGAAATGCCGGTGCAGCAACTTTAGTCATGGTCGCTCGCCTCA
TTGACGTTGCTGCAGGCGGCGCACGGCGCCGCTAGCGCTGCAGCAACGGCTGCGATGTAC
GCGCCCTGGCCCAAGGGGCTGGTGCCTGCCAGGATGCCGCCGGCGACGTGAGGCAGGCCG
GCACTCTCAAACTCGGCAGCTAGGAACTGACGCGCCTTGTCCAGGTCAGCCATTGGCCAC
CCCGCTAGACAGCTTCACACCGCAGAACGGGCAGTAGGTTGGTGCTACGGCCCAGGGCGA
ATGGCCGCGCTTCTTCTCCACCGCCTTGGTGGCGATGGTTACCGTGGAGCTGACGGCGTC
GCCCAGGAAGAAGGAACGGGAAAGCCGTGTGTTCGCACCAGCCTCAGCCAAGCGCTGGTC
GATCTTGTCCATGCAATCGCACGCACTCATGCGGCACCTCCGGCGCGGCGCACCGCCATG
GGGGCGCGGCGGCGCAGCGCCTGCGGGATCTGGCCCACGGCCAGGCCGCTGTGCCGGCGG
CGGGCAGGGCGTGTCTGCCAAATCTTGAGCAGGGTGGCGCCGGCGACCGGCAGCAGCACG
CACATGACCAGCAGGGCGACGAAATCAGCCATTGGCCACCTCCCGCGCGGCTTGGGCAAC
CACCTTGGAGCTGGCCTTTGCACCCGGAAGCATGTTGGCTACCGCGAACGGAAAGGGGAG
CCGGTCAGCGAATGCGGCCAGCTCGGCCGAGATCCAATCTGCCTCGTCAGAGAAGTGTTC
ATTTCCCCTGGCCAGAACCCATCCCGCTGAGCTGCCTTTCCGCCGCTCGAACACGCGCTG
GGCGACCTTCTGCCCGCCCATGTCCAGTTGGGCGGTGGCGATCACCTGGTTGTGGGTGAT
CCGCAGCGTGATGGTGGCGCTACAGTCGCGGTCTTGGGCCGCATCGAATCCACACAATCC
CCCAGCCGTGCTAGCCTTTGCCGCTGGTCCGGTGCCGGAATCCTGCGGAAATGCCTTGGT
GTGGTCGGTACTGCCGATCATGTCGTGCATGGTTCTCTCCTGAACTTCGTTGGTGGATGG
CCTTGGGGTCAGAGGTGGTGCTCTGCCCGCCGGACCGCTGTTGCGCTTACTTCTTGAAAA
CCCAGCACCTCACAGTGCTGCGTCGGATGCGGCTCCTAACCGCTGAAATGCGAACAAATC
GAGGGCAAGTGCGGACGGCATCGAGAAGCGCTTTGCCCGCCGGCAGCTGGACTCCCAGGC
GGCGTGCTTCTGTCCTGATTTCCGGCATGCAAATGCCAAGGTGATCGGAGTCACCTATGT
GATTTCCCACGCCCCGCGATTCCAGCCCTTGGGTGACTACCTGCCAGAACGCGTCCAGTG
CCGTGACGTGCTTCGAGACGGTCATTTCTTGAACACCCAGCAACGCACTGCCACGCCACC
GCCAGTGCTGTTGGTCTTGATGGCGCTGTTCACCGTCAGATTCGTATCGACCAGCTTGTA
GCGGCGGGAATCGCGCAGGTACGCACGGAGCAACTTCAGATCCGCCACTGGTTGGCTGTG
GTGCGCTGCCTTGGCGATGAAGTCGTTGAGATTTACGGCGATGCGCTGCGGGTCCCGAGA
GTGATTGACCACGGGGCGCTCGCCATTGCCGAGGCTCTCCAGGTACTCGTAGGCTTCCCA
GAATTCATTGACCAAGGGATGGTCTGCGCTGACGGCCGATTGGCGTTCCATTGCCATGGC
AACCAGCGCCTTACGCGTGGCCGTTACCATATCTTCGGGAATGTCGATGATCAGGCGAAG
CCCATCCAGCAGAGCCAGCATCTGGGAGTGGTTCTTGATGAGGCGTTCCATGCGCAGATC
CTTGTTCTCGCGCAGCTTGGCCTCGTAGAAGCGCACCCGCTCGCCGAACTTCTCCATCAC
CTGCGCCTCTGCCCGCACCGCCTTGATGAGGAAGTGGCTCAGATCCTCGACCTGCAGCGC
GTTGAGGTTGTCTGCCGCCAACCGGCTTTCGGTGGTGGCATTGGGCTTGCGGAAATGCAG
CTTGACGATACGCGTCATGATCGCTTCGCTGGCGTCCACGGCGGCATTCTGGCTGATGAC
GATCGTTCCCCGGAATGGCGGCTCGTAGGTCTCGTTGCCGCCGTTGCGCACGCCACGCGT
GGCTAGCGTGCCGCCACCGTAATAGTCCTTCAATTCGTCCCATTCAAAGGACTTGGCGTG
CGCCTTGTCGGGCGCATCGCGGTCAGCTTCCAACAGCACCACCGGCATGCCCGAGGTCTG
GCCCATTGCGCGAGCGCGACCCGCCTTGGATGACTTGGCCGGGTCGAAGCCTTCGTAGTC
GCTGCGAGCCAGCAGCTTCCACAGGAACGTCAGCAGCGTGGTTTTACCTGCGCCGGCCTC
GCCGGTAGCCTCCAAGAACGGAAAAGACTTGTGCGCGGTGCGGATCTGGTTGGCGAACAG
CGAGCCGAACCAGAACGTGAGCGCCACCATGCCGTTCGTGCCGAAGCACGTCCACAGCCA
CTGCAGCCATTCCGTCCGATAGGCTTCGTGGTCGCGCTGAATGTCCATGCGGATCGACCG
CTGCGTGGTCTTGATTCGCAGCTTGGGGAACTCGAAGTAATCCTCGGCGTTAGCCATGGT
GACTTCGCCATTGCGCACGGCCAGGTCGCCGAAGATGTATGCCTTGTGATCCGGGCTGTA
GCCGACGAAATCGACCGTAGCCACGTCCTTGATGCCGAACGTCTGAGCGTCCATCACCCT
GTCCAGGTGCTTGCCGGTACCGCTGAACAATGCGCCCTGCGCAAGGCTCAGCAGGCGCTT
CTTGAACTCGGTGGCGCTGGCGATCTGCGCGCCGGTAAACGTGCCCTTTACCGAGGGCGC
ATCGTGGGGGAAGTCCACGCGGAAGAAGTACCAGCTCTCGTCGGTGGCGTCGTGCTTCTG
GAAGTAAAGGGCCTCGGGGTAGCAGTTGGCGATCTGGCGGATGGAGGCGCTCGCCCGCTG
GATCTTGGACAGCTCCTCGGCTTCCAGTTCATCTTCGCTGGCCAGGTCGCGGTCTACGGC
GCGCTCGCGGCACAGCTTCTCGTAGCGCAGGGCGTCGAACTCGAACCAGTACAGGCGCGA
GTTGTGTTCGAGGTGGAACTCGGTGTTTTTCTCGCGCTCATACATGATGAGGCCCTTATC
CATGGCAGTACGCGCCAAGAGCAGCGCGCCGTTGTGCAGCGCCAGGTCGATATCGGCCTG
CCACTGGCTATCCCCATCTTCGGCAGCCTGTGCGCGCAGGTGCAGGTCGTTCCAATCGGT
CTTCTTCTCGCCCGTCTGCTCAATCTGCGCCGCCTTACAGCGGTAGCCCAGCTTCTCGGC
GCGGCGGATGTGCTTGGCGGTATAGCCACGTGCGCCGGGCTCGTTGTCCAGCGCCCACAC
CAGCACCGGAAGATCGTTCGGGCGCGCGTCGCGCAGTTCCTTGAGGGAGAGTTCGGGATA
GGCGTTGCTCGACATGGCGGCAACGGCGCAGATCCCGTGTTGCAGCAGGGCGATAGCGTC
GAAGATGCCCTCCACGATCCACACTTCGCGCGCAGTACGGAGCTGATCGAGCGCGGCGGC
GCCCCACCACACCCCAGCGTAGCTCTCGCCAGGCGCGAACCGTGCCTTCATCTTGCCGAA
GCGATGCGGGCGGTCGATCAGACGCTCCCACCAGCCGCCCTTCACCAGCGGGAATCGCAC
GGTGGCTGTGCCCTGGCGCTTGGCGCGGTCGTAGTAGTCCTCTTGCGTGTAGAGGCCCTG
CAGCGGCTTCACATTGAAGCCACGGCCCGTGGCCAGATACGCATCTGCGGCGGCGTGCGG
GGCCTGCGGCGTCTGCGGGTTGGACTTGGAATAGTCGTCGAACAGGTCGTCGTACAGGTC
GCGCACACGCACTTCCTGCCCGCACTTGGCCTGCCGGCCGCAGCGCAGCACCCACGGTGT
CTGGAAGCTGGTGTACAGCTCCTTCTTGCCGCAGTGCGGGCACTTGCCGCCGCGCATGTA
GGGCGTGCCGTTGCGATGCTTGAGGCCATAGTCGCGCTCGATGCGCGACAGAACCTGCTG
GCGGATTTCTTCCTGCATGCCGTTTCAGCCTTGGCGAGCCGCAGACGCGGCGTGATGGTG
GTGCATGGTTCTCTCCTGGCATCCCCGGCGGCGGTGGTGCGCCGCCGGGGCGGGTGGTAC
GTCAGGCGTTCAGGGGCAGCTTGCCTTGCGGGGCATCAAGGCTGTCCATGGGAAGCCCTA
TTGCGCGCATCTCTTCGTGCAGCAGGTGGGTGAATGCACTTCGCTCGCGTTGGTCGTTCA
GGCCATCACGGGTCTTGGCCAGTGCGAGCAGGTCACGCAGGATTCCGTTCCGCCCGTTCT
TCATGGCGATGCCTTGGGTTTCGTACCTGTGAAGTACCCCCGCCCATTCGATCTGCAGCG
CCAGAACCTGGTCAGCAGCGTCCCCATTACCGTTTGCCCGCATACGGTCGGTGCTGATGC
GTGCCATGTACATGCGGGAGCGGTCGAGGCGGAGATATAGGACGCCTTCCGGGGGGGACT
TAAGTCCCCCCAAACCGGCGATTGAGGGTGGTTCGAGGCGCGTGGCGCCGTACAGAATGG
CGCTATCACCCTCTTGGAGGGCGCGGCGCGCACCCCGCCAGTCGATGCCGGCGAGGTCGG
TCAGCGGCTTGGCCTCGACGTACTCGACACCTTCGTGCTCCACCACCATCAGCGTCAGGC
CGTGGAAGTTTATGAAGTTGACGGCTCGCGTCGCGCGATCTTCTGTTTGTTGCATGGTTC
TCTCCTGTGAAATGGAACTGTCGGTGGTGGGGTGCATGGTTCTCTCCTGGCATCCCCGGC
GACGGTGGTGCGCCGCCGGGGCGGGTGTGGTCGGTTTACGGGGTACTGGCTGGTGGCCCG
AGGGCGTGCATGGTTCTCTCCTGGCTACCCATGGCGACGGTGGTGCGCCGCAGGGGTGGT
GTGGGGCTATTCGTCTGCTGGTTTGGAGCGGGCGAGGATTCCGCGCAGGTCGTCGGTGAT
GTACTCGGCCACGGCTGAGGTGTGGTCGGCGGTGATGCCCAGCACCTTTGCCGCCTCCGC
AGGCAGGACGGCGATCAGCTCGACGGCGTAGGAGATACGCCAGAGGCGCGTCAGGTCGTC
GGCGCTGATCAGGTGCCCGTTCGGGTCGGCATGGGGCGGCGCCGGGTTTCGGTGTGGCGG
CACGTGGCCGTTGTGGCTTCCCATCAGTTCACCCCGCCCGGATAGCTGTCGCCGGTGCGC
AGCCATTGGAAGAACCGGTCGGCTTCGCCCCTGGCGAGCAGATAGACCACGGTTCCGGTC
TGGATGCCTTCGGTGGCGGCGCGCTGCACATCCTTGGACTTGTGCGCGGAGACGGTGGCG
GCCGCGTCCGATTCGATGTGTATCAACGCCAGATACAGCACGCCGCGTTGGTCGAAGGAC
GCGCGCAGGCCAAAGCCAGGCACCTGAGTTTCCAGCACGATCACCGGACGCACGGCGGCA
TCAGGGATCACCACGTTGGAGGCACCCGCCATCAGTGCACCGCCTTGTCGTCGGTGCCAG
GCGCGCCGCCGTTGGCGTCACGGGTAGCGGTGTAGGCGGCGATAACGTCGCTCAGGGTGA
TTTCGTGAGGTGCCACGCCGAGGGCGAGCAGGCGCGTGATGAACGCCTGATATGCCTCAT
TGGGCCATTCGAGGGTGTCGGCAATCAGGCCGAAGACAAAGGAAATGTGACGCGCGGAAG
GATTGCCGGGCGTGGAAGGGGCGCCATGAGGCATGGAGACGTCTCCTGTATCCGAGGTAT
GGCCTCGGCGAGACGTTTCGACGCGTCGCACCGAGGGTGTCGGGAGGTTCGAAACCGGGA
TACAGACCGGCGGGCAGCTTTCCCCTTGCGGGTGTTGTATGGCTGCCGCCCTCCCGACGT
AGAAAACGTCGGTGCGCTCGTTATGCAGGCGCAAAAAAACCGCGATGCTGACGGGCGCGG
ATGCCGCTGTATCCTCGGAGTTTCGACGCTCCTTGCGGCAGACAATGCTCTCCCTACCCG
GCGAAGTCAAGGGGAAATGCGGGAAAGTGTGGGAACGGCATTCAGCAGCGAACCGGTTCA
TGCGGACACCTGTGCAGCGGCGGCAGAGGGCAGCTGCTGGTAGTCGCCACCGGCGGCGAT
GTGGGCTTCCACCAGGGCGCGCAGTTCGGCCGCTTTGCGGGCCTTCTCGGTGTACGGAAC
GTACTCAACGCCGCTGGGGCTGCTGACGAAGTTCGGCGCAGTGGCGGTAGACCATCCGTC
ACGCTGGGTTTTGTGTCGCATCATGCACAGCACTCCCTAGCCGGCGGCCGCAGCCGCCAG
GTCAGTTCGTTGTGGAAGGGGAAAGGTGAATCAGACGGCGGGCAGGTCGTCGCTGTCCGG
TGAACGCGCTTCGATGTCGTCTATCCAGTCGGTTTGCAGTTCGCCCTGGTCCTGCTTCCA
GCGGGCTTGCAGCATCGTCCGCTGAAACCACGGTGTTGGCGGCAGTTCGCAGGCCGGAGC
GCTGGGGAGGCCGCTGGGGCTGGCTAGGTTGGTCAGTTCCGAACTGCCGGTGTAGGTAGC
ACCACACATGGGGTTCGGGCAGACGTATGCGTCAGTGCGCAGGAACGGGTGTTGCAACGC
ACTTGTGCGCTTCACCAGCCGGGCATTGCAGGCTGGGCAGCAGAACACAGCGCGCTGGCC
AACGGCGGCACTCATGCCTTGCTCCGAGCCTTGGGCGCCTTCTTGGCGGCGGTGGTCTTT
TTCGAGGCTTTACCGCTCTTGTCACGTGTTGCGGGCGACTGACGGGAATTGGCGGGAACT
GTGCAAGAATTGGGATCGCGCTTGATGCCAAGCGCGATAGCCGCTTCATGCGATTTGCCG
AAGTTGCCTTTGCCAACGCCCCGCAACGCATCGTTGACCGCGTGACGGTCGAGGTTGTTC
TGCCGAGCAAATGCGACCACGGTGATACCCATGTCGCGCAGGTGCTGGCGGGCTTCCTCC
GGCGTACGCAATTTGGGCTGAGTCGTGCGTCGTGTGGCGGTCATTCCGTTTCCCCGTGTT
AAGCGAGCAGTGAAATATCTTTCACTATCTTCGGTGAAACATATTTCACCTGTCAAGGAG
GTTTGAGCGTGAGTGTGGGTCTTAGGCTGAAAGAAGAAAGGAAGCGTCTGGGCCTTACCC
AGGAGGCCATGGGTGTGGCGTGTGGTGTCACCAAACGCACACAGATCTTCTACGAGATGG
ACAGCGTTGGAGCGAGCGCGGCTTACCTGACCGCTGCCTACGAACTCGGCGCGGATATCG
TGTATTTGCTGACCGGCAACCGCGAGCGGTTGGCCGAGGCCGACGCGGATCTGCTTGATG
CCTGGCGCAATGCGTCGGCTTCGGCACGCGCCGCCGTGATGGCCGCGCTGCGCGGTGTTA
CGCCGGCGGCGACAACAGCTGCGCCCCGGACCAGCTTCGAGAACACCAGCATCGGCCAGC
AGATCAGCGGCGATGTGGATCTGCGCGGGCAAAAGGTCGTTGTCAAGGCTCCGAAAGGAT
CAAAGAAAGCCGCCCGCTGAGGCTTACCCCGCATCGCATTCAGGCCGCTAAATCGCCCGT
ACAGGGCGCCGGCAGGGCGCGGAATCTGATGTGAGGGAATATGGGTTGTAGCGGTGAGGT
GAAGCGTGGTCATGAAACGTGCGTGTGCAGTGGCCCTACCGTGTTCGAGGGGGCCGTGAT
TGGCCAGGTGTTCACCGGCGACGTACAGATGCAATGCCCCCATGGGGAGCATCCGCGCGT
AGCGCAGGTGGAAACAGAAAGGGCGCCCACGGAAACGGGGCGCCCTTTGTCTACGGCATT
GATCGCACTGGCGATCTGGCAGGCAACTTATCCATCACCGGTGATGGCAGCGGCATGCGG
TGGTTCGCTCTCGCACGCGCTGCTCTTCCTCATTGCGGGCGCAGTCACTCGGTATCTGAA
GCCGAGGGTTCTGCGCTGGATTCGCCGCCACGCTCAAGCTCGAGGCTGGATCTGAAACCG
CTGCCGCCGTCGATGGTGTGCGTGACCTTGGACACCAGCCAGTCGGTGCCATCAATCTCC
GGCTTGAAGCCGCTGACGGTGACCGTCTGCTCAGGGTAGATATCGGCGCGGCCCAGCGCG
AGTGTGTAGCTCAGTTGCGCCGTACCGCGATCCAGCCGTTTGAACTCCGCTTCGGCCTGC
TGACGCGCTTCGTCGGCGTTGGCATAGGTGGCCTGCAGCTTCTTCTCATTCTCCGAGGTG
CCCACCAGCACGCCTGTGCGACGGGCGCCCTTGCGGTCGCCCCAGTACGCGCGCACGCCG
GAGTACTTCTCCCGGTCGGCGACGCTGTAGCGGTGCTGGTCACCACTGGCGCGGGTGATC
TGAACGCCTGGCAGCGGCTCGCCGCTGGCCGTGGTGCCGGCGCCGATGGGCGAGAAGATC
AGTGTGCCGGCCTTGATCGTGGCCACCGCGTCGAAGCGCTTGCCCAGGCGGGTGAGCAGG
TTGATATCGCTCTCATTGGCCTGGTCGAGGTGGGGAATGGGCTGGCGCGCCAGATCCGCG
GCCACCGCCAGCCGCAGGGAATGCTCGCCGGCAATCGCCCCGAGAATGTCGCCCAGGGTG
CTTTCGTGCCAGCTGCGTTCGCGGCGGCTGCGCACCGCACCGGTCAGGTTCGCCGAACGC
GCACGGATGCTCAGAATATCGGGTGCCCCGCTGTGCTCCACGTCATCGACCACGAACGTT
CCCTTATCGAACAGGCCGCTGCCCTCCCAGCCGATGGCCACCTGCAGCTCCACACCGCGA
CGCGGCAGCGCCAGGCGTCCGTCATGGTCGTGCAGGCGCAGGTCGATCTGGTCCGCTTCG
TCGCCACGGCTCTCCGACAGCGACAGGTCGAGCAGGCGCGGGGCAAGGCGGCTGGTCAGG
TCCACGCCATCGAGCACCACGCGCCAAGCCGGGACGGGATACGGAAGGGCCCTCATGCCG
GTACCTCGGCGGCGGCGCCGTCATCGTCGCGTTCGAGCTGCATCTGAAACTCGATCAGGC
GCGGCGTGCCATCGGCGAACAGCTCCTTGCGTGTCTCGTTGAGGCCCACCAGTACATAGG
CGCCGTAGACCAGCCCCGTGCCCTCAACCAGCGCTTGCGGTTTGCCTTCGTCGGCCAGGG
CGCGCAGATCATCCAGCACGTGCAGATTCGATGCCAATTCGCCCGCGATCACGCCTTGCA
GGTTGATGGTGTCCTCGCCCAGGCCGACATACTGGCGTGCAGGGCGCGCGTGCAGTCGTT
CGCTGCTGGCATGCCGCCAGCTCATTTGCCGCTGCAGCTGATCGTAGGCAGCTGTAGACA
GGGAAAACACAAAGGTGCCGTAGGTCATCATCATGGCGATGGATCTCAGTCAGTCAGACG
GGAGGAGCGCCGGCCCGCCTTGTCGCGCTCGATCTTCTCGATCTCGGCGCGCACCAGGGC
CGCAATGCCCTGGCCATCGGTGCCTGACGGCGCGGTGATGTTGATGGTGTAGCTGGAAGC
GCCTGAGCCGCCCGCTGCGGCCGCTGCAGCACTTGGGGCGATCACCGGCGCGCCGCCGGC
CATAACGGGCATTGCAGCCGCGCCCAGCGCGATGCCTGCGCCGGCCTGCTTCATGCGGTC
GCCCAGGCTGGTTACCTGCTGCAGCGGCTCGCCTTGGCTGCGGTCGAGGCCACCGGCCAG
ACCTTGCATGGTGAAGTCGCCGAACTGTGCGAACACGCGCGACGGACTGTGGATACCGAG
CATGCCCTTGAACTTGCCCACCACACCCGAAGCGACGCCGGCGACGGCGTCCATGGCCGC
GCTGCCTTTGGACACGATGCCATTGACCAGTCCCTGCACCATGTCGATGCCGGCCTGCAT
CATCTGCGCGGGCCACCCGAGCAGGATCTGATTGACGCCCGCCCACATCGCGCTCAGGCC
AGAGCGGATCTTGTCGCCGTTGCCGGTGAACAGGCCCACGATCAGATTCCACGCGCCCTG
CAGGTACGTCCACGCACCGCCAACAGCGTTCTGGACCACCGGCAGGATGGTGGTAAAGGC
GCTGACCAGCCAGCCAATGGCCTTCACCGCCATGCGCAGGTTCACGGTCAGCACGGTGCC
CAGGATCTGGCCGAACCCGCGCCCGGCATTGGTGGCGCCCTGCAGCTGCTCGCTGGTGGC
CTCGAACGGGGCGAACAGTTTCATCACCCAGCCCCACGCCTGGCTCATCGCCGAGGAGAC
CATGTCCCACACCGGGCCGAGTGGTTCCAGCGCGGTGGCCAGCTCGGCCATGATCGGATT
GACCACGTCGAGGATGCCCTGCCACGTCCCGATCATGAACGCCTTGATCGGCTCCCAGTA
TTTCCACACCAGCGCTGCCACCACGCCGATGGCGGCGCCGATGGCCAGCACCGGCAGGCT
GATGCCCCCGAGCAGCGGCAGCAGCATGCGGCCGACGTTGAATAGCATCGGGAAAGCGCG
GCCACCGAGTGAGAGCACCTGGCCCACCAGCTTGCCCAGGCCACCGCCACCGCTGAGCAG
CGTCACGGCCTTGTGGATCTGCGTCAGCGCCATCGCTCCCACGCCTCCGGCGACCAGCAG
GCCACCCAGCGCCACGGCCAAGGCGGTGCCCCCTATGACCAGTTTGGCGATGGTGGCGAC
CAACTGCGGATTGTTCTTGACCCACTCGGCCATGCGGTCGGCGACCTTGGCCACGCGCGC
GGCCAGTTCCTTCACCGTGGGCAGCAGGGTCTTGCCGATCCGCTGTGACAGCACGATGGC
GCTGTTCTTGAGCAGGATCAGGCCGTTCTCGGCGGTGCCGACGCGGGCGGCGTACTCAGC
GTTCATTGAGCCGCCGTACTTCTGCTCATCGGCCACTTTGCCGAAGTTCTCTTTCAGCAG
GTCCAGGTTGGTCAGCAGCGGGGCGATGGCGCCAATGGACTCACGCCCGAACAGCTGTGT
CATGGTCGCGGCCTGCTCGGCCTTGGGCAGCTGCTTGAGCTTCTCCAGCACGTCGAGAAT
GGCGCCGCCGGCGTCGTCCTGCATCGCCTTGGCCAGGTCGCCCGCCTTGAGGCCGAGCTT
GTCGAACGATGCCACCTGACGGGCCGTTGCCGCCTCGCCCGAGGACAGGGTGAGCAGCAT
GTTCTTGATGCCCGTGGCCGACACTTCCGACTCGATGCCCATACCGGCCACCGTGGCGCC
CAGCGCCGCCAGCGGGCCGCTACCCAGGCCGGCGACCTCACCGAGCGCACCGATACGGTT
CACCACCTCGCTGATCTTCTGGACGCTAGCCGGACCGGTGTTGCCCAGGTAGTTGATCTT
GTCGGCCAGCACGACAACGTCATCCTGGCCCATGCGGAAGGCGGTGCGCCAGGTGGCCAT
CGTCTGGCCGGCGTCTTCGGCGGTGGTGTCGAAGGCCACACCCATCTTAGCCGCGTCCTC
GGCGAAGCGGGTCAGCTCGTTGCTGGCGATGCCGGCCTGACCGGCAGCGGCGACGATCTT
GGCAATGTCGGTGGGCACCATTGGCAGGCGCCGGGACAGTTCCTGAATATCGTTGCCCAT
CTTCTCGAAGCCGTCGGGTGTGTCGAAGTCGACCACCTTCTTGACGTCGGCCATGGCGGA
CTCGAACTCCATAGCCTGAGCGATGGGCAGACCCTGGGCGCGCAGCGCACCGAATGCGGC
CAGTGCGACGCCAGCGCCGTGGGCTGCTGCGCTCATGCCAGCGCTGTGGATCTTCTGGCT
ACGCGCCTTGGCGGCGTCGAGTGCGGCCAAGCGAGTGCGCTGTTGTTCCATCTGCTGCGA
GGCGGCAGCGATATCGGTGCGTAGCTTGCGCTCATGGGCGCCGAGCTGGCGCGTGCTGAT
GCCTGCGCGATCCAGACCAGAGCGCAGACGCTGCAGTTCCACGGACTGCTGCTGATGCTG
GTTCTTCAGCTGGGCGGCGGCGGTCTTGGCCTGAGCAAACTCACGGCTGAGTTTGCGGGT
CGGTGTGCCAGCGGTGGCCATCTGCCGGGCCAGGGCGGCGACGCGGACCTGGGCCTCCTG
ATAGCGCTGCTGGGTGGACCGCATGGCCTGCTGTTGCTGGCGATACGCGCTCACATCGCG
CTGGGCGTTGTTCAGTCGACGCAGGGTGGCCTGCTGCTCCTGCAGGGCGCCGGCCAGCCC
CTTGCTGCCGGCCATGACCTTGCGGAAGGGCGCTGTGGCCTGATCGAGTGCCTGCAGGAC
TACCTGCAGGCGAAGGTTGCCGCCGCTCATGCGACGACAACCGGCGCGCCACCTACGGCG
GCGTGGTATCGGATGGATCGGGGGCGAACGTGGCCAGCAGACGGCAGAGCGCGCTCAAGG
CCCACACCAGCAGCGCGAGGACGAACCCGAGCAGGAGCAGCGCAACAACGATGGCGATCA
CGGTGACCATGGGGGGACGGTATCACGGCTCGGCTCCACTTCTTACACGGGCGCGCTCGC
GCCATTCGATCAGTTCAGACAGCGAAAGGGCCGATAGTTCGGTGAGCGTGAACGGAAAGA
TCACCGCGATATCGGCCATGTAATCCTCTACACAGCGAGGAATTCCTGCTGCGCCTTCGG
CAAGAAAAAACCTGCCGTCGCGGTGCCGATGGCGACCAGGTCGGCGGGGTCCAGCTTGTT
CACATCAGCAGCGGTCAGGGTCGGCTCGGTGATGCGTGGCAGCAGCGTGGCCACCGCGCC
CACGTCCATCTGCAGCAGATCCACCAGCTTGATGCCGCGCAGCTCGCCGGCATTGGGCTT
GCGCAGCGTGATGGTGTCGATGGTCTGCTCGCCGCGCTGGATGGGATAGTCGAGCGCGAT
GGTGTTCGGGGCGATGGCGGTGTTCGTCTTGGCGGTCATGGTGCGTCTCTCTCAGGAAGG
GGGCGGCCGGGCCTTGGGAGCGGCTCGGCGCTTGGGGGATCAGGCGCCGATGGCGCGGCG
CTGGGCGGCGAGCAAGTCCACGCCGTTGACGATGAACACCATGCCGACCATGTCGATTTC
GATCTCCGTGCGGCCGTTGATGCTCAGCTTGTAGTAGCTGGCCGAGGTCTTGGTGCTGAA
CTCGGTGTCGTCGCCGACCTTGCCGGTACCGGCGTCGATCTCGGTGTGGCGACCACGGAC
GACGATTTCCACCGAATCGACCTCGGCGCTGTCTTCGCGCTGGTAGGCACCAGCGAAGCG
CAGCTGCACGGCGTTGTGGCGCACCGCGCCGTACTGGCGCAGCACGTCGCGCATCAGGCC
GCCGCACTTCCATTCCAGTTCGATCTTCTCCTGGCCGAGGTCGATATCGATTGGGCCGAC
CATGCCGCCGGCGCGGAACTCTTCCATCTTGCGGGTCAGGGTGGGCAGCTTCACCTCGAC
AACCTGGCCGAGATAGCTGGCGCCATCGTTGAACAGGTTGAGGTTTTTCAGTTTGCTGGG
CAGGGACATGGGAGTGGTTCCTCAGTGCATCAGGCGGTGATGCGGGTGGCGAAGTCGGCG
AAGTAGCGGTCGGTGATGCGCTGGCGAAGATTCAGACTTTCCAGCGGCGGTACCGGGGTG
TAGTCGTAGTCGATGGCCAGCTGGCCGCTGGAGAGCTGCGTGGGCAGGTTGGCCGCTTCG
TCGTACCAGGCGTTGGCGTCGATCACGTAGCCGCCATTCTTCAACTCGCGGAACTTGGCG
TTGATCGTCTCGATCATGTCCTTCACCAGCGACGGGTGAAGCGGCTTGTCGATGTAGATC
ATCTGCGCCTCGGCGATGGTGTCGGCCAGGATCTGTGCAGTCCGCGTAGCCGACTCGAAG
GCGAACAGCGGATCGTCACTGCAGGTGCGCGAACCCCAGAAGCGGTAGCCCTGGCTGTTG
ATGAGGGTGGTCACCGCAGCGGCATTGAGCAGCCCGGCGTCGGTTTGCGGGTCTTGCAGA
TCCCAGGTCACGTCGGCGCTGAGGCCGGTAACGCCCTGCACCTTCACGTTGGACAGGGTC
TTGTGCCAACCGGTCTGCTGGTCGATCAGGGCGCGCAGGCCGAGGGCGCGGGCCGTGGCG
TAGCTGACGGCTTCCTTCTTGGCCGTGGTGTCCCAGGTCAGGAAGTCGGGCCACATCATC
ATCAGTTCGCGGTCGCCGAACTTCTTGCGGTAGAGCAGGATCTCCGAGACGGTCTTGGCC
TCGCCCACGCCGACATAGGCGATGGCGCGCAGCTTCTTGCAGATCGAGGCGATGCTGGTG
GTGACCGCTTCGGTGTCCAACCCCGGTGCGGCGATGATGCGCGGCTTCACGCCGAGCTTG
CTCTCGGCCACCAGCAGCGCCTGCAGGCCGGTGTAGCGACCACCTGCAACGGTTCCGATG
ACATTGCTGGTCGTGGTCGCAGCATCCTCGCCTTCATCCACGCGCACCACCACGGTCACC
GGATTGGACTGATCGGCAATGGCGGCAAGCACGCCTGCGAGCGTGCCCTTGGTGCCCGCC
TTGGCGATGGCGCCACGCACATCGGTCAGCAGCACCGGGGTATCGATGGGGAAGGTTGCG
TCGTCTGCATCCTGGCTGGTGCAGACGATGCCGACGATGGCAGTGGCGACGGTGCGGATG
GGACGGATACCGCCATCGAGTTCGATGACGCGCACGCCGTGGTGATAGTCCTGAGCCATG
GGTAACTCCTGCGGTTATGGGGTTTGGAAGCGAAGCGGGACGGTGGCGCGCTGTGGTTGG
CGGCTACCTGCGTGCTGGTAGTCCAGGTCGAGCACAAAGACGCCGGGGGCATCGCCTTGG
GCGAGCGCAACGCGGGTGAGCCGTATCCGTGGCTCCCACCGCATCAGGGCGGTGGCGGTG
GCACCGAACAGCTGCAGACGGGTGTGATCGTTGAACGGCTGGTCGATCAGTTCCGGCAGC
AGCGAACCGTACTCACGGCGTTGGATGCGCGAACCGAGTGGGGTGGTCAGCACATCGCGG
ATGGACTGCACCAGGTGTGCGGTGCCCTCGGCGCTGCCACCGTTGATGGCATCCATGCCG
ATCACGCCGGCGGTCCCGAAGTACCGCCGCCGGGCTGCACGTCGCGGTGCTTGTGCTGCT
TGAGGCTGACGCCGCCGGCGATCACATCCTCGCTGGCTTCGGCCTTGCCGGTGATGGAGA
CGTTGCCCTCAATGGTGACCGGCCCGGTGATATGCAGGCCACCGTCGGCCACGATGCTGA
CGGTGCCGCCGGCGGGCAGGTTGGCTGCGAGTGCGTGGGCGGCGCTGTCATAGGCCACGG
TGGCGGTGTCGGCAAACTGGATCAGCACCAGATCCGGGTTGCTGGACGGCGCCGGGAACG
CGTTGCTGAACATTCCGGGCACAGCGACCGCGTTGGCCAGGTCGCCGTCGATGCAGAGCA
GCTGGACCTGCTCGCCGCGGCTCGGCGGTAGCCACACCCGGACCTTGCCTGCGGCGGGCG
TCAGCCATGGGATGAACGCGGTTTCCAGTTCACCGCTGCGCACACGGCAGAGCGCGGCGG
CGTGATCGACCTCGGTCACCACGCCGTCGCGTATCAGGTTGCTTACTTTTTGGAGCAGGC
CGCTTTCCATAGGGCCATGTTGGACGCGGTTGCACGCGCGCGTGAGCGGAGCGGCCTGTA
AGTTGCTGCCATACAGCCTGATGCCGGCTTACCGTCTTACATCAACTTCCACCCAGGAGC
CGCGCACCCATCGCCACTGCTGCGTTCCAGAGAGGGGATAGGGTGGCTTGGTTTCAACTG
CGTCGGCTGGGATCAGGAATACACCAGGCTCCAGTGGGCTTTCGCCAGCCACCGTTGCAC
CGAGTAAATTTCCAGAGGCATCGCACTGCCATACGCGCTTTGTTCTCATTGGGCGACTCA
GTACTTGATGCAAGCGAGAAGCGCGACGTTGCGTGGACGGGTCTCACCGCCACCCGCCGG
TTCGGTGTACACACTACCTACTGCATCATCGGAGCCAATGGCCACATTGCGAATCCCACC
AGGCCTGTATGCACGGACAGCGTGGGAGTGCGCTCTAAGGTCATCTGCCTGGCTGCTACC
CAGCTCTCTGGCCCAGTCGACTCCCCGACCGGTGTCCCAGCTTCGAATGAACTCGCCGCG
CAGATCTGGTAGTCGGAACGTGAGCCCGCTAGCGCTGCCGAAGGTTGTGCCGATCGCAGC
GAATAGGGCCGCGTAGGTTGTTCGACTCACGTCTGATCCGTCGCAGCGCAGCCAACCCCC
AGGAGGGGACGCCATCGCGAAGTGGGCAACCATGCCCGCCGGTAGAAGCTGGTCAGATTG
GAGGTCGCTGACATCGGCGATGGTGTGCTTGTGCTGCTTGGGTGCGAAGTCGACCGCATG
CTTGCCGTCCACGGTGTCGGCATCAAGGCCGTTTCCGGCGCCCTCATCCTTGAGTGAGGC
CCCCTTCAGCCCGAGATCCTTGCGCACGTCGTTTGCGTTGTCACGCGCGAGAATGGTCTT
GGTCAGGGGCGTGGGTGCGCCTGCGCCGAAGCGAGCGTTCAACGTGGCATGCAAGGCCGC
AGAGTGAACGGCACGCTGGCGGTCCTGACCGGTGATCGCCTCTTCGTCTGTGGTCAGCTC
GACCACGCCCTGCGTTTCGGTGGTTGCCGGAGGGTTGAGGAAATCGGCGTTTCCGAACTG
GATCTGCCTGGCGTCCACATCCGCCATCATCCAGTCGATGGCGAGCATCATCATCGCTTG
GGCCGACTTTTCAAGAATGATCTTATCGCTCCCGTACACGGCCAGCAGCGTGCCGTCGGC
CAGGTACAGGCCGATGCCGCGCAGCATGTAGGAGTCGGTCGTTTCATCTCGGACGGTCAG
ATGCACCACGTCGTCAGCCACGGCTTTGCCGCCGAAGGTGTTCAGTCGCTTGCGCTCGCC
GGGTAGGAGAACGTCGCCCCCATTGGGGTCTGGAACGAATGCCTGATCGGTGACACCGAT
CTGCGTGACCGTCACCGCCTTAGTGCCGGTGTGGGCCGCGTTGACCAGGGCGGCGCGGCC
GCGTGTGGTGAACTTCAATCGCATGGGTCAGTCCTCGGTGGTCATTTGTAAGCGGCGGTA
GGCGACGGCCTTGATTGCCGCGACCAGCCCCAGCTGCTCGGCGAACTCGGCGCCTTGGGT
GAACGTGAAGTGAGAACGCACAGGCTTGGTACGGCTGATCTCGGCGATCACGTCCTCGAC
GTACTTGGCCGAGGGATCCACGCCGGGGCGCCCGGAAATTGTCAGCACCAGCTCGAAGGT
GTGTGGCTGCCCACGTGGTTCCTGCTGCCACCATTCGCGGATCGCCACCGATCCCCCAAA
CGATTCGATCACCTCCCGCACGCTTCCGGCGGTGCCCTTGTGGCGTTGGATGTTGATCGC
GCTGGCAATGCGTTGCCGTTTGATGTGCTCAGGCCACGCGCTGTCCCAGGTATCGAGCGA
CATTTCCCACGCCAGCCACGGCAGGAACTCGGCCGGGCACGTCCACGGGTCTTTGATCTG
GCCGTGACGCATGGGCATGGCCAGCACCGTGGCGTCTGCCGCTTCCAATGCGCGCTCCAG
CGTGGTTGCGTTGGGCGGCAGCAGGCTGGCGCTACTCATCGGTGCCCACGTGGTTAACCG
TGACCGAGGCGCAGTACGCGGCCTGTGTGCGGCTGATGCTCAGATCGGCCGTGGGGCTGC
GTAGGCGAACGCGTTGCACGCCCTCTGTGTGCAGCTGGGCATAGATGGCCGATACGGCGA
TATCGCGGCCGAGGCGATGCGCCTCGCTCATGTAAGCAGCCAGACGTCGTCTGGCTTCAG
CGATCACCACGGCCGCATCCGGGCCGTCAAAGGTAATCAGGTCCGCGTCGACGGTGTAGC
TGACGATCTGCGCCGGCGCGACGGTCACAAGATCGGTAAGCGGGCGGACTTCGCCACTCT
GCAGTAGGTCGTTGACCTTGGCCAGCAGCGCGGCCGAGGGCGTCCCATCGCCGTCCCGCC
CGAGTACGGTTACCACGACCTCCCCTGGCGCCGGGCTGGTGGCGCTGGCATCAAGCACGG
CGGTGTCGGCAGAAAGCGTGTGGAAGATGTAGGCGCCCTCTGGCCCGGCCACCGAAAGCC
CTTCGGGGGCCAGCTGAATGCGGCGTCGAAACTCGGCATCTGTCTCGAACACGGCCGGCG
TCCCGGCTTCGGTGTCGGCAGGGGCCAGCTGTTTGCGGGTGACGCCAAAGGGGGCAGCGA
GGTTGTCCAGATCCGCGCCCATCGCATAGGCCAGGAAAAGGCCACGTGCACGCTGATTGA
ACTGCTCGCGCAGCATCAGTTCGCGGTAGGCGCTGGCCTGCAGCACCTTGTAGACCGGAT
CGGATTCGACCAGGGCGTCGTATTCGGGCATGTACCGCTTGAACTCGGCCACGCGCCGAG
CGAGCAGCTGCTCGAACTGCAGCGGCTCAAACACGGCAGGCAGCGGCAGGCGGGAGAGGT
CAACGGCGGTAAAGGTAGACACGGCGGCATCGGCTGGGAGCGTGGTTGCAGCTTCCCATC
GCGCGCGCGCGTGGTCATCGCGCTGGCCGTGTAATGGCGATGATTACGCTATGGCTCCCG
CAGATGGTCGAGGATCAGATCACGCACCAGCTGTTCGTCGGCGGGCGAGAAGCCCAGCAG
CTTTCGGCGGGCATAGGTGTGTTTGAGGCCACCTTTGGCGACGGTGTCTGACCGCCCTTC
CTGATGCACCAGGGCGATACGGGAAACGCGCCCGGTAAAGCCCACGGCAACCTCGTTGGG
GGTGACGCGAACACGCAGATGCCGGGCCTGTCGGATCTTCACGAACATGGCGCCGCGCTT
GATGCGGCCGGCCTTGGCCCGGCGCGGGGGAGCGGCGCGACGTGGGGCGAATGGCGAGCC
ATCAGGGTTGTGTTGTGACGCGATCCGGCGTTGTTGCGCGCGACGTAGGGCCGTCCCAAC
CTTGCGAGCGAGGCGGTTGCGCTCGGCGGGTTTGAGGCGCTGCAGCAGCGGCGCCACCCA
GGCTTCCAGCCGCTGCAGATCCTCGCTCATTCGGTGATTGCCGGGAGGGTGGCGATCTGC
ACGCCGTCGGCCACCAAGATGCCGCCTGCCAACGTATCGGCATGGGCGACCTCGGTGGGC
GGCTCGGGCAGGTGCTGCAGCTGCACGGTGCCATCGGCGCTCCGGGTGACCAGCACGCGT
TCGGTGAGCGGCATCTTGATGGCGAGATCCACCAGGTTGTCGCCCAGCACGTCCACCTCG
AAGGTCAGCTTCTCGCGGTTGGCAGGGTTGGCCAGCAGTTCGGGCTGGTGACGGGTCAGC
CATTGCAGCAGCGGCACCATGACCGCTTCGGGTGCGCTGCCGAAGTCGGTCAGCACCAGG
TCGAGGGTGTAGCGGTACTCGAATGCCAGGCCCGGCCGGTAGGTACCAGCCAGCCCACCG
CTGTCCACGAAGATCAGCAGCTTGTCCGGGTCGCTGGTCAGCGCGGGGATGGCCGCGACC
AGGTGCTGCCGCAGCAGCTGCGGCTTCTTCACTGTCCACCCGCCTGTCGCTCAAGCTCGG
CGTGCAGTTTGCGTGCCAGCTCCTGCAGGGCCACTACCTGCTCGACGGTGGCGTGGCAGA
TGGCGTAGTTGCCGGCGACGGTTTCGGCGACGGCAGAGAGCGGAGTGCCGGTGGCGGGCG
CATCAGGATCGCCGGCAGGGCCGGCGGCGGGGTCGCCGCTCGCGGCGGCGTCGTGGAGCT
GCACGAAGCCAGCAGTAACAGCGCAGGCAGAATCAGCAGACGCAGTGACATAGACGGGAA
CCTCTTTGGTGATGGTGTGCCCGCGCTCGCGCACCAGCTGTACGCGGTCCACGTACTCGG
TCACGACGCGGGTAGTGCCTTGGGCCAGCTCCAGCTTGCCGGCCAGATCGGACTTCTCGG
CGTTGGCAGTGGCCAGGGCGCGATTGGCCTTGTCCAGCGCGGCGGTGGCGCGACTGACGC
GCCCCTGCTGGCAGCTGAAAAGACCGGCGGTGGCCAGTACCAATGCGGCCAATGCAAGGG
CGCGGTAGAGCATCAGCGCGCCCCCAGCGCCGCCAGGGCGCGGTTGGTGCGGGCGGTGCG
GTCGGCCATGCCATTGGGCGTGGCGCGGCTGCGGGCGTTGCCCAGGTTGATGATGCGGCT
GACGGCCAGTACGTCGCGCTGGTCGGCATAGGCGTTGAGGCCGTTCACCTGCCAGAACGC
CGCCGCTGCCATGGCGCCGATTTCCGGCTCGATCAGCAGGCCCGGCTGCTCTTCCAACGG
CTGGCCGATCAGCTGACCCATGCTGCGGTAGTTCCCACGGCCGGTGTGCTGCATCGGGCC
ACGGCCGCGGAACAGGTAGCCATCGCCACTGGGCTCGTTGCTGTTGCCGTTGCGGTTGGC
ATACACGCGGTTGCCGAGCTTGGCCGGTTGGTGAACGAACGCCGCCGCCTCGGGGCCGGT
GATGTACTTGCCGAACACTTCCAGCAGCCGTTCGCGGCTGTAGCTGAGTGATTCCTCAGT
GCGGGCCAGGCTCAGGCTTTCGTGGCCCAGCTGTGCGAGGAAGTAGGCTGCACGTACCGG
CGTGTTGATGCCGAAACGCATCATGGCGGCATTGAGCGGTTCGGCCCAGCGCTGGGCGCG
CTGCTGAGGGCACTGCATGATCTGCGCGAGCAAGGTGGGGGTGAGCATGTCATCGGCTCC
CGAACAGATGGGCGACGTTGCCGCGCGAGCGGTAGGTGGCCACCAGCAGCACGATCAGCA
CCACCAGCTGCCAGACGCTGACGGTGGCGCGCGGTCCCTGCAGCAGGATCTGCAGGGCTT
GGCCGCCGGTGGCCGTGGTCAGCAGCCACGCGCACCAGGCGATGCCGTGGCGATGATTGG
CGCCGGGCATGGGCCGGTAGGTCAGCAGGCGAATGCAGATCGCCACGCTGCACAGGAGCG
TGGCGGCGGTCAGGAATTCAGTCATCGACGTTCTCCCGTGAGTACCGGGTGGTAGTCGGC
ACCGTGGTGCGGCTGCGCTCGATCAGGGTCAGGGTCAGGGTGATGATGGTGGCCGCGCAC
AGGAACGCAGCCAGGCCGCTGGAAGCCACGTCGAACCGGCGCATGACCTCGGTACCGCCC
ATGTAGCCAGCCACCACACTGATGGCCAGATAGATCAGGCGCTTCCACAGCGACAGGTCC
TTGGCCGAGACGACGAACAGCGTCCCGCCGGCGAATGCGCCGATGAATGCGTCGGTTTCG
ATGCCCGGCAGCAGCGAGGCAAGGCCAACGCCGGTGGCCAGGGCCACCATGCTGCCGGTA
GAGGTTGGTTCGGTCATCTTCAATCCCATAGCTGGACAAGTGGGCGCGTGGCTGCGCCGG
TGGGCGATGCGGGCACGTCGGGCAGGTCCACCTCGGTGCCCATGGGAAGCACCGGCCCGA
GCAGGCTGATGCCGTAGTTCAATGCCAGGGTCTTCTCGACCATGCCGGCCGTTGCGCCCA
AGTGGCGATGGCAGAGCGCATCGAGCGTGTCGCCCTGCAGGGCAATGACGCGCATCAGAT
CAGCTCCACCGTGACCCGGCGCGACCCCTGCAGATCACTGATGGCGTTGCGGTAATCGCG
CCGCAGTTCATCAATGGTCGGAGTCAGATCGTCGGCGCGTTGATTGCCCTGGGCGGTAGC
GTCATAGGAACGGTAGCGTTCGTGCAGCTCCACGGCGGTGCAGCACTGCACTGCGCGCCG
GTACAGCTGCAGCAGCACCGACTCTCCGTCGAGCTGCTGCGCCGGTATGTCTGCCAGCGC
AGCAAAGCCGTCCGCTTCCTTGCGGGCCTGCCACAACGCCAGCTCCCGCGTGACCGAAGC
CACGGCCAGCACCACGGTGTTGCGGAGCCGTGCCGGCAGCACGTCACCCGGAACCCGGAT
GGCTTCCCGCAGTGCGTCCACGTCGATCTCCGGCCAGAATGCACCGGCGGTGACGGGGGC
GAGCTTGGGTGCGGGCGATGCGTTGGCGGTGAAGGCGCTCATGGTGTGTCCGTAGGTCGC
CGGTGGTCGGGGCGTCACGCCAAGGGAGAGAGGTCTTGGTGATCAGCCCCGAGCCGGCGG
GGTCGCGGGGTACGCTCGGTGTGAGGTCAGTCGTTGGACTGGCTGGCCTCGAACTTCTTC
TGCAGGCGCTCGGCGCGCTTGAGGTCTTCCTTGCCGCCGCAGCTGTCATGCAGCTGGATG
GCGGTGCGCAGGTCTTCGATGGCCTGGGCGACTGCGTCGGCGCTCAGCGGCGCAGCCTCG
GTATCGGTGGCCAGCAGGCTGCGTCCACGCGCCAGCAGCAGACGGGCACGCACCTCGTCG
GGCATGTCCTGGTCCTCGGTGAGCGTGGCCGCCCGGTCGATCACATTCAGGTCGAACGGG
GCGCTGGTCTTGAGCGCGTTCAGCGCGGCCAAGCCGATCTCCTCAGCCACCACGCAGGCC
GCTGTGCGCTTGTGGGTGTCCGGCATATCCAGACCGTGGGCCAGGACGTACCGCGCAATG
TCGAGGCCGGCGTCGAACAGCCCGGCATCGAAGTGCCACAGCATCAGCGTGGAGACGATA
TCGTCCTTGCCGCCGGCGTCCGCCGACAGCACGCCCTCCAGATACGGAGCATAGGACGGT
AGCAGCGCAGTCTTGAGCTGAGCCTTGCCCTGCGTGGACTGGATCTGCTTCAAGCGGGCG
CGGTCGGAAGCCAAGCGCACCTGCATCTGCTGGTAGATCGTGGTCCCTTCCATCAGGTTG
CTGCCGGCGGTGCGCGCCGCCTCCTTCGAGGCGAGCGCACGCTTCACATGGCGGCTGGCG
GGGGTGTCGGCCATGGTCAGATCCCGAACTCGATGTTCTCGGCCAACGCGCCCAGACCGT
AGTCCTCCACCACGTAGTCATCATTGGACGACTCGAAGTTGGCGACGCGGTTCTTGTTCG
GCTGTTCGATGATGTGACGGCGGCGCGAGGCAATCTGCCAGTACAGCGACAGGTTGCTGA
GGCTGGTCACCATCAGCGACTTGGCCGGGAAGAACGGCACGATGACCGGCTGCAGGCCAC
CGATGCGCTTGGCGCCCAGGATCAGTTCGGCCGCGACCTTCTCGGTGGGGGCGTTGTCAC
GGTTGATGATCGGGAAATACTTGTCATGCACCAGCTGGCGACCACAGATCACCAACAGGC
TCGGATCCTCCTGATGCCACGGGTCGATCAGGTTGGCGACCAGGTCCATCACCAGGGCAT
CGATGTTGCCGTAGTCAGCGTCGGTACCGCCCACCTTGATCTTGCCGCTGCCATCGACGC
CTTCGGTCATGACGCGCTCGGGCGCATGCTCGCGGTACTTCTGCAGCCAGCCCTTGTTCA
CATCCTGCAGCATCGGATTGGCGACGCGGTTGGTGTTGATGGCAATGCTGGTGCCGTGCC
AGCCGATCATGATCCGGTCCAGTGCCTGGCGCTGGATGATCGCGTCGCGGATCAGGGTCT
GGAACTCGGGGCGGTGCGCCCAGGCGTCCAGACGGGCATAGGGCAGGGCGGTATCAAAGT
CGGTCTTCTGGCACTCGTAGGTGTTGGACACTAGCGAGGTCGGATCGGACGGATTGCGCT
CGCCATTGCCGCTGGTGTCGGTGCGGCCGGCAATGGTGCCGGTGATGCCAACGCCAACCT
TCTGGCCCTTCAGTTCGTTCACGCCGACCATGTTGATCGCTTGCAGGAACGTGCTGCTCT
CCTGCATGCGGGCTTCGAGGCTCTGCTGAACGGTCGGCTCGACAGAGAAGGTGTTGGCCA
CGCCGCTGACGTTGTTCAGCGTGGCAACCTGCTGGGTGTAGCCCTCGAACAGGCGGCGGG
TTTCGGTACGCATGGGGTAGCTCCGGAATGTTGAGAGAGGGTCCGATCAGCAATCGGTGA
TGTTGGCGGCGTCCACATCCTTGCCACCCGGAACAACGGGACGCTGGGTGAATGCCTGCG
GGGTTTCGTCCAGCCTCTTGCGCAGGCCAGCGACCTGAGTGGACAGCGCCTGCACCTGCT
CGCGCAGTGCGCGATTGTCCTGGCCGAGTTTGGCCATGACTGCATCCTGTTCACCCACTG
CGCCGAGCAGCTGAGCGGCGAACTCGGCCACGTTGAACTCGGGATCTTCCTTGGCAGGTA
CCGGCGCGGCCTTCTTGCCCAGGCCCAGGGTCGAAAGGAGCGCGGCGACCGGGCCGGGAC
GGGCTTCCGGCTCATCCTCTGCGGTGAATTTGATGACCGTCTCGGTGGCCTCGGTGAACA
GGTTCTCCGGGGCCTGCTTGCGGTCCTTCAGCGGGCTGTTCTCCGGGTGCTGGGCCGAGA
AGGCGAGCATGCTGGTGCCCAAGCTGGCGGGAGAGTCGGTCACGGCCAGGCCGAACAGGT
ACGCCTTGCCGCTGTCGGCGAACTCCGGGGAAATCTCGATGCTGGTAAAGACCTTCTGCT
TGCGCACGTTGACCATGTCGACCAGGTCATCGGTCGGCTCGACCTGGGCGAAGAGCGCCA
GCTTCTTCTTGCCGGCAATTTCCACTTCCTCGGCCTTCACCGCCAGCACATCGCCATAGG
CGCGGAAGGGGCTATCCGGCAGCGTGCTTCGGAAGTGTTCCAGCCAGATGCGGGCACCGT
ACACCTGCGGATCGTAGGTCTCGGCAATCTCGGTGATCTGCTGTCGTTCGATTACTCGGC
CGTCGGTGGTTGCGCCTTCGACGGCCACACGGAAGAACTCGGAACGCTTCTTGGATTTGC
TGGCCATCTCGCCCTCTGCTGGTGTCGGAGCGCATCGGTTCTCGATGCGATGACCCATGG
TCGAATGAGGGCGCTGCAGCGGCAACGCGGTCAGTTTGTAAGCCGCTGTTCTACGTGGGT
TTTCCGTGTCGCGCGCGCGTGACGGCGGGCAACCTGTTCACGTGACCAGCGTAGCCGAAA
AACTCCACGTCGATCCACGACGCCAAGCCAAGTTCCTGTACTGGATGGGCTGGCGCGTGT
GCGATATCGCCTCGCTGATCTGCGAGAAGGAGAAGACGGTCCACAGCTGGAAGGCGCGCG
ACGAATGGGACCGTGCCGACACCGTCGAGCGCATCGGCGGCGCATTGGAGGCACGCCTGG
CCATCCTGATCTACAAGGAAGGCAAGACCGGCGGTGACTTCAAAGAGATTGATCTGCTGC
ATCGCCAGCTGGAACGGCAGGCGCGCATTCAACGGTACCAGGGCGGCGGCAACGAGGCCG
ACCTTAACCCGGCAGTGGCCAACCGCAACGCAGCGCCCAAGAAGAAGGCGCGCAAGAACG
AGTTCAGCGAGGAAGAGATCGAGCGCCTGCAGACGGCGTTCGTAGATGGCTGTTTCGACT
ACCAGCGCGATTGGTACCGGGCGGGCAACGAACGCACGCGCATCATCCTGAAGTCGCGTC
AGATCGGTGCCACCTACTACTTCGCCCGCGAGGCGCTGATCGACGCGCTGACCACTGGCC
GCAATCAGATTTTCCTGAGCGCATCCAAGAGCCAGGCGCACATCTTCCTCGGCTACATGC
GCGGGTTCGTGCGTGAGGTGCTGGACCGTGACCTGACCGGCGACCCGATCACCCTGGCCA
ATGGCGCCGAGCTGTTCTTCCTGGGCACCAACGCCCGCACCGCACAGGGCTACCACGGCA
ATTTCTACTTCGACGAGTTCTTCTGGACCTACGGTTTCAACCAGCTGAATAAGGTCGCCA
GCGGCATGGCGATGCACAAGAAGTGGCGTAAGACCTACTTCAGCACGCCTTCCACGATGG
CGCATGAGGCGTTCGACTTCTGGACCGGCGAGCGCTTCAACAAGGGACGCTCGGTGTCCC
AGCAGATCCAGTTGGACGTGAGCCATGCGCGACTGATGGGGGGCCGGCGCTGCGAGGACG
CCATCTGGCGCCAGATCGTGACCGTGCTGGACGCTGCGGGCCGTGGCTGTGACCTGTTCG
ATATCGAGGAACTGCGCCGCGACTACAGCGCCGAGGAGTTCGCCAACCTACTGATGTGCG
AGTTCGTGGACGACAGCGCCAGTGTGTTCCCGCTGACGATGCTGCAGCCCTGTCAGGTGG
ATAGCTGGGTCGAGTGGGCGGACGACTACAAGCCGTTCGCCGTCCGTCCCTACGGCGACC
GCGCCGTGTGGATCGGCTACGACCCGGCCGAGACCGGCGACAGCGCCGGCATCGTGGTGG
TAGCGCCACCGCTGGTGCCTGGCGGCAAGTTCCGCGTGCTGGAACGCCACCAGTTCAAGG
GCATGGAGTTCAAAGACCAGGCCGCGTTCATTGAGCAGATCACCAAGCGCTATTGGGTGA
CCTACATCGGCGTGGACGCGACCGGTATGGGCACCGGCGTTGCACAGCTGGTGCGCCAGT
TCTTCCCCGGCGTGACTGTCTTCAACTACTCGCCCGAGGTGAAAACGCGGCTGGTGCTGA
AAGCCTACGACGTAATCAATGACGAACGGCTGGAGTACGACGCCGGCTGGACCGACCTCA
CGCAGTCGCTGCTGGCGATCCAGAAAACCATCACACCGAGCGGGCGCCAGGTGACGTACA
CCGCCGGGCGCTCGCGTACTACCGGCCATGCCGACTTGGCCTGGGCACTCATGCACGCGC
TGCAGAATGAACCGCTGGAAGGCGGACAGGCTGCGCGCGGCACCATGGAGATTTTCTGAT
GACCGACACCGACCAGGGCGCCATCGCCGCGCCGCCGGTGAGTATCGAAGCGTTCACCTT
TGGCGAGGCCAGCCCCGTGCTGGAATCGCGTGGCTTCCTCGACTACCTCGAATGCTGGCG
TAATGGCCGCTACTTCGAGCCGCCGGTGGATCTGCAAGGGCTGTCGCGCACCACGCGCTC
CAACCCCTACCTGCACAGCGGCCTGACGTTCAAACGCAACATGCTGGTGCGCACGTTCCG
GCCGCACCGGCTGCTGAGCCGCGAGGCGTTCTCGCAGCTGGCGCTGGACTACACCACCTT
CGGCATGGGGTATGTCGAGCGTCGCCGCGCCCTGTCAGGCGCCGCGCACGGCCTGGCCGT
GCCGCTGGCGCAGTACGTGCGCCGTGGGGTGCAGCCCGGTGAGTTCTTCCAGGTGCGTGC
AGGACGGGTAGAGCATGAGTTTCCGGCCGGTGAGGTGTTCCAGCTGCGGGAGGCAGATGC
CGATCAGGAAATCTACGGTCTGCCGGAATGGATGCCGGCCGTGCAGGCCGCGCTGCTCAA
CGAATCGGCCACGCTGTTCCGCCGGAAGTATTACAACAACGGCTCCCACGCCGGCTACAT
CCTCTACCTGACCGACGCGCAGGCGGAGGGCACGGATGTGGACGCGCTGCGCGATGCGCT
GCGGCAGTCGCGTGGGCCTGGCAATTTCAAGAACCTGTTCGTGCACTCGCCCAACGGGAA
GAAGGACGGCCTGCAGGTGATCCCGGTCAGCGAGGTCGCGGCCAGGGATGAGTTCACCGG
CATCAAGAGCGTGACCCGTGATGACATGCTGGCCGCGCTGCGGGTGCCGCCGCAGCTGCT
CGGCATCGTCCCGCAGAACAGCGGCGGCTTTGGCTCGATCCGGGACGCGGCGGCGGTGTG
GGCGGCTATGGAGCTTGCCCCACTGCAGACGCGCATGACCGCGATCAACGAGTGGCTGGG
GCAGGAGGTGATCCGCTTCGACGCCTTCGAGCTGGGAGCGGCAGCGGCATGAATCAAGCA
CGACAGAACCTGCGCTGCGGCGCCTGTGCGCGCCTGCTGGCCAAAGCAGCTGGCGACTAC
GACCTACAGATGAAGTGCCCCCGGTGTGGGGACATGAACCACATGAAGGCCCAGAGCCTC
TCCACGGATCGCCGCGAGCGACACCACGAAGAAGGCTCTACCCATGAAGAACGAACTGAT
CCACGGCGATGCGCTGACCGTCCTGCCGACCCTGCCGGCCAACAGCTTCGACGCGCTCAT
CACTGACCCGCCATACGCCAGCGGCGGCACGCACGCCTCCGCCCGCCAGCGCAGCCCGAA
CGAGAAGTACATGCAGAGCGGTGGTCCGCACCTGCATGCCGACTTCCCCAGCGACGAGCG
CGACCAGCGATCACATCTGGCATGGATGCACCTGTGGCTGGCGCAATGCCACCGCGTCTT
GCGGGACGGCGCGCCGGTGTTGCTGTTCACGGACTGGCGGCAGCTGCCGCTGACCACTGA
CGCGCTGCAGTGTGCTGGCTTCACTTGGCGCGGTGTGGCGGTGTGGGACAAGACGGGCGG
CGTGCGGCCGCAGCGTGGCCGCTTCTCCAATCAGGCCGAGTACGTTGTGTGGGGCAGCAA
GGGCGGGATGCCGCTGGGCCGGGCGGCGCCCACGCTGCCGGGCGTGTTCCGCGAGGCGGT
GCGTAGGGCGGACAAGCACCACCTGACGGGCAAGCCGACCGATCTCATGCGCCAGCTTGT
GCGCATTTGCGAGCAGGGTGGCCGCATCCTCGACCCATTCGCAGGCTCTGGCACCACCCT
GGTGGCCGCGGATGCCGAGGGTTACAGCTGGACCGGAATCGAGATGACCGCGCACTACTT
CGATGTGGCCAGGGCGCGCCTGCACACTACGTAACGCGCGCACATCTCAGCTCAACACAA
GCCGCCTTCGGGCGGCTTACTGGGAGTTAGTGCGAAACGCTACCAGTGCGGCGGCTTGTT
TATTGGCTTCTTCCCTGTGTGTATCCGGGCGGGCAGCAGCGCTCTCTGCAGTTCTTCATC
AAGAAGATACTGCCTTGTCCAATCTGCATGTTGATCGAGGGAAGAACTTACTGCGCGTCC
TGTCGGCTTGTGCTTATCAGGCGGGTGTCGTGGGGTCACCACACCCAATCTCACATTGGG
GAAATCGCACCGTATGGCTTTCAGTACTGGCTCGACATCACTGTCGTTCGAGCAGACCAC
CAATTGCTCGTAGCGCCCGGACGCAGCATCCCGGTACATGGCTAGCGCAAGGTTCACATC
GGTTTGCTTTTCTTCGATCTTCCACACGCGTACGCGGTGCGTGCGATCGTAGGGCTTGTC
AGGGACGAAAGCGGGGATCAGCGTTCCCTTCTTATCCATGCTGTGCTTGCCCAGCGTCTT
TGAGAAACGCGTTGGATGCAGATGTTCCAGTGCACGCAGGTAGCTCTCTTGAGCGGCAAC
GGACGCGGCTCCGTGCGTGGCAAAGCGCCCTAACGCCATTGCTGTGAAGTAGCTCACATG
CCGAAGGTCGTTCGCTGGATCTTGATCCCGCAGAAGGATCTCAAACAGATGCACGACGTC
GATCCATTTGAACTCCGTGCTGCGGATTCGGCCGTAGTAGAAGTTGTACCCGTCTACGTA
CACCGCTGTTGGAATGGCCATCTTTGCTTCCTGCAGATGTGAAAAAACCGCCTTTCGGCG
GTTTTTTCGTCCCAAGCCGTTTAGCCAACTGAATGACGACGGCGAAGGAGGAGTGGTGAG
CAGGATTGTATATCCGGATATGCATGGAATCCCACACAATCCCTATTCCAAATATGGAAC
GCTACCGTAACGGGGGTGGAACAATGGCGTAACGGCAGCAGCGGGGTACGACAGCGGCCA
GGATGATATCTCAACTAGGGAACCGACTCGATCCCGGTTGCGGCGCCCGGCACAGGGGTG
CAAGACAGATTCAGCGCGGCCGACGCCCGGCCGGGGCTGCCGGCCCAAGGGCGCAGCAAG
ACAGATTCAGCGCGGCCGATGCCCGGCCGGGGCGCCCGGCCCAAGGCCAGCAAGACAGAT
TCAGCGCGACCGAGGCCCAGCGGGGCCGCCAGGGGCAGCAGCGTAAGACAGATTCAGCGC
GACGGGCGAGGATCGGCCCCGACCATACCCGATTGGCCGTGTGCGTAGGTTCATGCCGTC
TGTACCCCGGCGCGCGCACTCGTCTCCCCGCCACGCCTGCGCACTTCATAGGGTGTTTTT
CCTGCACCCCCTACAGCAGCCACCCGGCGAGGCCCTGTATGGCTTTCTCCGGGGTGTGCG
GGTCACCGCCGACCCTGCGGTTCCCTGCGCGCAAGGGGGCCTCTCTACGTGCCCTGAGTG
GCGAACGCCGTCGGCGTGTCCGTTTAGGGGGGAGGGGGGTGTCCGGAAAGAGGCAACATC
TGCAATCGGCCATCGTTTATCCCTGTAAGTCATTGATAGATATGGCTATGGAAGATTGCA
AAAGATGTTAATTCGGAGCAATTTCCAAGAATCAAAAATGTAATGTCATTGATTTTTAAG
GGAAAAAATCGTGTCGAAGTTGCCCCCTCAAAAGGCAATGTGGTTGCTCGAAGGTTGCCC
TATTATTGCCATTGATATAGATAGATAAATAATTGATTTATAAGTAATTTATAGTCGGTC
AGAACGTCGATTGCAGAAATTGCTAGTTCCCGATGGCCGAATGATTTTTTGCAACTAAAG
GGCCGGAAGGTTGCCTTGGCATCCCCGCTACCGCACATGCACTCTCACTAGACGCACGTC
GCGTTGTCGCAGCCTTTGCGACGGCCAGCCGTATCCTGCCGCCCATGCCGCTGCCCCCCG
ACTTCTACTGGACGACACGCTCAGCCAGCTGGCCAAGCGAACCGCTGACCGTGATCGCTT
GCGACGGGGTGTGGGTGGTGTCCATGACGCAGCGCGTTGACGACGACACCTGGATCGCCA
GCCTTGATCGGCACCGGCATGGGCCCGGTGGGCCATCCCGCCGCTGCAGTAGCTACGAGC
AGGGCCGCGCCGGCGCCGAGATGTGGGTGGCCAGGCATGAGGCCCGCCTGCGCGAGGACG
TGGCCAAGATCAACGCGTATCAGGAGGCGGTGCGCGCGAACAGGCTTGCCAAGCTGCACA
CCCCGCCACCCTTCAGCTGGGAAGCTTAGAGAGTCGTAGCGGAAAGTGGGCGGCTACTTA
CCTGGCGCATCACTTCCTGCTCTGGCTTGGGAGAGACGAAGCGCGGTTGAGCATTTCTGG
CCGATCAAATTTCCAAATCGAACACTTCCAAGAAGAACGGGCAACTGATTTCTGGCCATA
GTGTGCTAAGCGACGCAGCACATTTTCGGAGCGTGTTTAGATCAACCTCATGCTCATTTT
CAATAGCTGCATCGGGGAGAGTGACATGCTTGTCCAGTATCAGAGTTGCCTCTCTTTCCC
AAGGAAATGCGCCTTGGTTGGGGCCTAGGGTGATTCCAACATCCCGAAGGAGGGTGGTAT
TGGTCTCGATCACGATACCTTTGACCCCAGTTCGCCAGCGACTGCTTAGTGAGTACCACG
CCGCTACGTCGAAGGACTCAGTGAATGAGAGGAATGCACCCTTGTTCTTCGTGCTGCAGT
AGGTGTGCAGCAGTTGGGCGGAGGCCAAAGAAGCCCCAGTTCCAGCATTGCTCTGTGTGT
CGCTGGTGTAGCCATCATCGGTAGTAAAGTGCTCGGCAATAGCGCGATCACTTTTTCGGC
GAAGTCCCTGCCGGGATTCAAATTCAGGGCTGCTCATTCCGCGATAGAGTTTCATCTGCC
TGATCCATTTGATTGCGATGCAACGATTCGGGACGGAGCTGCGTGTAGCGCTTCAACTCG
TTCCATGACGTGTGAAGGGTCACGGCAGCGACCTCGGGGATATCGTAGCCCTGCTCGAAC
AGCCGCGACGTGGCTTCGTGCCGCAGGTCGTGGAAACACAGATCCTCAATCCCGAGCGCG
CTGCAGGCGCGGGTAAAGGACGTGCCTACGGATTTCGAGTTGTAGGGGAAGATCCGGTTC
TCGCCGGCGATCTGCGGTTGTCGCTGCACCAAGTCCCAGGCTTCGCCCAGCAGAGGGAAC
GTCCTATGGTTGCCGATCTTGGCGCGGGGGGGCTTTGCGTCCCTGAGCATCGCCGTCCGC
TTCACGCTGTCCAGATCTGACCACAGCAGCCGGGTGATTTCGCTTTCCCGCTTGGCCGTG
AGGATGGCGAAGGTGACGATATCGCTCATAGGGATTGTTGAGCGCCAGGCCGCGGCTGCG
TAGTACGCATGCAGGCGCTGCAGTTCTTCGTCGGTCGGGCGTCGGTCGCGCTTCTTGGAT
TTGGCTACCAGCTTCAACAGCCGCAGTACAGGCCGAGCGTCGGCAACTGGGTCACTGGCA
AGCTTCACTCCCTTCATTGGTCCAGCCAGTTTCAGCAGCTCGGACAGGAAGCCCAGCTCG
ACGTTCATGGTGGCGGCCGAGCAAGGGGGGATAATGTGGCCCTTGGCGTTCATGTGGTCG
CCGTGGACCCGCCGGCGGGCGTGGTCGATCACGTCGTTTGCGGTGAGGCTTGTGGCCACG
ATGCTGCCCAGGCTTTCGCGTAAGCGGCTGAGGTTGCCCGTCTGGGTCGTGCCAGCCGCC
TTCACAGCGGCCAGGTCATCGATACGCCAATCGATCAACTGATCGATGGTCAGATCCTCG
CCGGGTGTACCGCCACGGGCCTCGTAGTCTGCCAGTTCGCGTTCGATCCGGTCGGCCCAG
GTCTTGGCGGCTGTCTTGGTCGGGAAGGTCTTGCTCTGTGTTGCGTGACCCTTGCGGCGC
ACAATGGCGCGCCAGCGGCCGTTGCGCGGTTGTAGCGTTGCCATCGATGTACCAGCTCCC
GGTGTACCACTTTTTTCTTGGTACGCGGATGGTACATATGAATGGGAATAACCGGGAATA
ATTGGGAAAAATCGGGTACTTCTGTGTACCCGTATATGGTGCTAACTACATGAAAAGATT
GAAAACTGAGGATGTTCGGCTGTCCGTGGCGCCCATGATGGACTGGACCGACCGCCATTG
CCGCGTGTTCCATCGCGTGCTGGCGCCGGGTGCACGCCTGTACACGGAGATGGTGCACGC
CAACGCGGTCATCCACGGCGACCGCGAGCGCCTGCTCGGCTTCGATCGCAGCGAACAGCC
GCTGGCGCTGCAGCTGGGCGGCAGCGATCCGGCCCTGCTGGCGCAGGCTGCGCGCATTGC
TGCCGAGTGGGGATACGACGAGGTCAACCTCAACTGCGGCTGCCCGTCCGACCGCGTGCA
GGCCGGGCGTTTCGGCGCCTGCCTGATGCGCGAGCCGGTACTGGTGGCCGAGTGCGTGGC
GGCCATGGTCGATGCGGTCGACATCCCGGTAACGGTGAAGTGCCGCCTGGGCGTGGACGA
GGACAACGACTACGACGTGTTTGCCAGCTTCGTCGACCGCCAGGTCGCCGCTGGTGCGGC
GATGGTGGTGGTGCATGCGCGCAACGCGTGGCTGAAGGGCCTGTCGCCGAAGGAGAACCG
CGAGGTTCCGCCGCTGAAGTACGACTGGGCCTACCGCCTGAAGCAGGAGCGCCCGGCACT
GCCGGTGGTGATCAACGGTGGCCTGGCCAGCATCGAGGCGGTACAGGCGCAGGCCGCGCA
CGTCGATGGCGTGATGCTGGGCCGGGCGGCCTATCACGACCCCTATCTGCTGCATCAGCT
GGAGGCGCTGCACACCGGCGCCCCGCTACAGGCACGCGGTGACCTGCTGCGCGCGATGCG
CCCCTACATCGAGGCGCGGCTGGGCGAAGGCCTGGCGCTGAAGCACATCACCCGCCACCT
GCTCGGCCTGTTCCATGGCCAGCCCGGTGGTCGCGCATTTCGCCAGGTGCTGAGCGAGGG
CGCACACCGCCCGGGCGCCGGCTGGAGCCTGATCGAACAGGCCTTGGCGGTCACCGAACG
CGAAGCTGATCGCACCGCGGCGTGACGTCGGTCACAGTCCTGACTTGACAAGGGGCGGCG
ATTCGTCCCGAATGTTCACCTAGATGAACGACGCGAGCGCAGGGCCGGAAAAGTTCAGAC
CGGATTCACTGCCCCAAACCAAGAATTTGCAAAGGATTTGTAAAGCGCCGGGTCCCGAAC
CCAGCTCCCGGATTTACGACTTTTGAACGAATCGCCGTGCTCGGCTAGGATCGCATCGAT
GTCTTCCGCTCCCTTCCATCGCCGCATTGCCCTGGCCACCTGCGTGGTGCTGGCGGCTGC
GCCGCTGTCTTCGGCGCTGGCGCAACAGCCGCCGCGTGGCGATCAGGGGCGCGCGGAGAT
GATGGAGCGGGGCGAGCGCGGTGGCCGTGGCGACGAGCGCTCGCTGTCCGATGCCGTGCG
CCGCGTGCAGCGCACCACCGGCGGCCACATCCTCGGCGCCGAGCGCGTGCCGTTCGATGG
GCGTGACATCAACCGGGTGAAGTACATGGACGACCGGGGCCGGGTCCGCTACATGGACGA
CCCCGCACCGTCGCGTTCACAGCCGCGCACGCCGCGGTCGGATATGTCATCACTACGCGG
CGATAACCCCTGAACAGGGATAGTTGTCGCTATCAACCCGTACCCCACAGGCCTCCGGGC
CACACCCAGGACACTAGGGAGAGTTCATGCGTATCCTTCTGGTCGAAGACGAAGCCCCGC
TGCGTGAGACCCTGGCAGCCCGGCTCAAGCGCGAAGGCTTTGCCGTCGATGCTGCGCAGG
ACGGCGAGGAAGGCCTCTACATGGGGCGCGAAGTTCCGTTCGATGTCGGCATCATCGACC
TCGGCCTGCCCAAGATGTCGGGCATGGAGCTGATCAAGGCCCTGCGTGACGAAGGCAAGA
AGTTCCCGGTGCTGATCCTGACCGCGCGTTCGAGCTGGCAGGACAAGGTCGAAGGCCTGA
AGCAGGGCGCCGACGACTACCTGGTCAAGCCGTTCCACGTCGAAGAGCTGCTGGCCCGCG
TCAACGCGCTGCTGCGCCGCGCCGCCGGCTGGAGCAAGCCGACCCTGGAATGCGGCCCGG
TCGCTCTGGACCTGGCTGCGCAGACCGTCAGCGTGGCCGGCAGCAATGTCGACCTGACCA
GCTACGAATACAAGGTGCTGGAGTACCTGATGATGCACGCCGGTGAACTGGTCTCCAAGG
CCGACCTCACCGAGCACATCTACCAGCAGGACTTCGACCGCGACTCGAACGTGCTGGAGG
TCTTCATCGGCCGCCTGCGCAAGAAGCTGGACCCGGATGGCGAACTGAAGCCGATCGAGA
CCGTGCGCGGCCGCGGCTACCGTTTCGCGATTCCGCGCAACGAGGGCTGAGCCGGCTCAG
CCTGGCGAGACCATGATGTCCGGCCGTCTGTGGTTCTTCCGACGCTGGCGGCCGCGCTCC
CTGCAGGCGCGCCAGATGCTTGCCGCGTCCGTGGGCCTGGTCGCGTTCCTGGCCCTGGCC
GGTTACGCACTCGACGCCGCCTTCGCCGATACGGCGAAGGCGAACCTGCGTGAGCGCCTG
AAGAACTACGCCACCGCGTACGCGGCCGGCATCGACTTCACCCGCGACCGCTCGCTGTAC
ATCCGCGAGCAGCCGCCGGATTCGCGCTTCGACGTGCCGGGCAGTGGCCTGTACCTGCAG
GTGGTGATGCCGCACGGCAAGGGCAATTCGATGTCCGCCGAAGGCCCGATGCTGCCCACC
GTCGGCGGCGGCCTGCTGGCACCGCGCCAGGAAGTGTTCGAAGGCCCGCTGCCGATGATC
CAGATCGACGGCAGCCAGGGCTCGGTGTACCGCTATGGCCTGGGCCTGGTGTGGGACGCC
GACGCCGACCCGGCCACCGAATTCCCGTACACCATCTATGTGATGGAAGACTCGCGCGCG
CTGGGCGCGCAGCTGCGCGTGTTCCGCGGCCGTGTCTGGTTCTACCTGGGCGGCATCGGC
CTGATCCTGCTGCTGCTGCAGACCGTCATCCTGCAGTGGAGCCTGCGTCCGCTGCGTCGG
GTGATCACCGAGCTGACCAAGGTGCAGCGCGGCGAGACCGAGCGCATGAGCGAGCGCCAC
CCGCGCGAGCTGGAACCGCTGACCGACAGCATCAACGCCTTCATTGAAAGCGAGCGCGAG
AACCTCGAGCGCCAGCGCAACACCCTGGCCGACCTGGCACACAGCCTGAAGACGCCCATT
GCGGTGCTGCGCACGCAGATGGACAGCGGCGCGGGCGATGGCGCGCTGCGCGAGGAGCTG
GACGTGCAGCTGCAGCGCATGAACAACCTGGTTTCGTACCAGCTGGCACGTGCTGCGTCG
TCGGGCCACAAGCTGTTCTCCGCGCCGCTGCCGATCGAGTCCAACGCTGAGGAAATCGTA
CGTGGCCTGGAGAAGGTCTACGCCTCCAAGGGCGTGCTGTGCGAGTTCGATATCGATCCG
GCCGCACGCTTCCACGGCGAGCCGGGCGACCTGCAGGAACTGCTTGGCAACCTGCTGGAA
AACGCCTTCAAGTGGGCCAACCGCCGCGTGCTGCTGACCGCGCAGCCGCTGTCGGCACCG
AACGCGCGCCGCGCTGGTCTGCTGCTGGCGGTGGACGACGATGGCCCGGGCATTGCCCCG
GACGACATCGGCAAGGTGCTGCAGCGTGGCGTGCGTGGCGACGAGCGCGTGCAGGGCCAC
GGCATCGGCCTGTCGATCGTGCAGGACCTGATCAAGGATTACCGCGGCGAACTGGTCGTC
GGCCGTTCCAGCGAACTGGGCGGCGCCCGTTTCGAAGTGCGTTTGCCGCCGGGGCCGTAA
ACCTTCGCAATCGGTAGTGCCGGCCGCTGGCCGGCAACTTCATGATCTTCGGTGGCATTA
CCGGGTTGCCGGCCAGCGGCGGGCACTACCGTGTTTCGATCGTCGGCGGCTCGCCATGGA
ACCGCCGCAGCCGCGCGTTCCCGCCCGTCCGCCGGGCATCGCCTGGCGCAACAACGCAGG
GTGTTCCGGTAGTGCCGGCCGCGGGCCGGCACCCGCAAGCTGTGCGGGGGGGGTGGGCGG
GGGCCCGGGGTCCCCCCCCGCCCCCCCCACTACCGTGTTTCGATCGTCGGCGGCTCGCCG
TGGAACCGCCGCAGCCACGCGTTCCCGTCCGCCGGACATCGCCTGGCGCAACAACGCGTG
CGTAGTCCGGTAGTGGCGGGGGGGGGGGGGGCCCCCCCCGAAACAGGGGGGGGGTGGGCC
GGTGGGGGGCGCCCCGCCGCGCCGCCCCGCGGGGGGGTGGGGGGGGGGGCGCCCGCACCC
CCGCGCCCCTCGGGCGGGGGGGGGGGCCGTGGGGGGGCCCCCCCCCCCCCCCCCCCCCAC
TACCGTGTTTCGATATTCGGCGGCTCGCCGTAGAACCGCTGCAGCTGCGCGTTCCCGTCC
GCCGGGCATCGCCTGACGCAACAGCGCGTGCGCAATCCGGTAGTGCCGGCCGCTGGCCGG
CACCCTCATGATCTTCGGTGGCATTACCGGGTTGCCGGCCAGCGGCCGGCACTACCGTGT
TTCGAACTTTGGCGGCTCGCCGTAGAACCGCTGCAGCTGCGCGGCCACCTCCGGCAACGC
CTGCTGCAGCAGATCCGGTGCCGAGAAGTGATACTCGCTGGCCACCGCGAAGAACTCTTC
CGGCGCCTCGGCCGCGTACGGGTCGATCAACGTCTCCTCGCCGGCATCCACCTGCGCGCA
GAAGGCGTCGTAGGAACGCTGGAAGGTGGCTGCCCACTCGCGCTGCCACTCGCGCGGCAG
TGGCGGCGTGCCGTCCATCGCGCCATCCAGCGCATCCAGCTTGTGCACCATCTCGTGCAC
CGCCACGCAGTAGCCCTCGTGCGGCGTCGCCAGGTCGGCCTGCACATCGGCCCACGACAG
GATCAACGGACCGCTGTCCCACGACTCGCCAATCAGTTCGTCATCCCACTCATGCAGTAC
GCCGGCCGCATCCATGTGGCTGCGATGTACGCGGAATGCATCGGGGTAGACGATCAGCTG
CGACCAGCCTTCCAGACCCACCTCGCCGAACTCCAGCAGCGGCAGGCAGCACAGTGCCGC
CAGCAGCACGCCATCGCCGGCCTCCAGCTGCAGCTCGCCGATCGGAGTAATGGTCTTCTC
GTGCAGGAAGCGCGTGGCCAGCAGGCGCAATCGCGCGCGGCGTTCGTCGTCCAGACCGTG
CAGCCAGGCGGCGCGGCGGCAGGCCTCATTCCACAGTACATCGTCGATCGGCCGCGGCGC
AGGCCGCAGCCACTGCAGCAACGACTTGATCAGCGGAACATTCCCGGCAGGTAGCTGTGC
CACTTCGGTGCGCGGATGCGCTGCAGCACGTCGTCATCGCTGCCACCGCCGCCCGTGCTG
GTGTTGGCTGCCGGGCGGACCGGTGCCGGCTTGGTGGTGGCGGCCGAAGCGGTCGCGGTC
GGTGCACGCTGCGAAGCGGCATCGCCGTTGGAGGACACGCAGGCGCCGCGGCTGTCGTCC
AGCGCTGCCGTCGCAGACGCCGCGAAGGGCATCGTCAGCAGGATCAGGCAATGGGCATAA
CGGCGCATTGACGACATCCACGTTAAGGGAAGGTGAGTTCCCGATTCTAGCCCGAACCCG
GCGCCCCGTTGGAAGCCCCCGCGGAACCCAGCGTGGCGGGCGCCGCTGGCGGCTTTCCCG
CATAATTCCTTCCTGACTTCGTGGAAGCTGCCGTGGACGACCGCCAATTGCTGGCCAAAC
TCGCTGCCGGTCGCCTCTCCGGCGACGCCCTGGCCCGTGAGCTGGGCCAGACCCGGGCGG
CCATTTGGAAGCGTATTCAAGGACTTAGAGCCGCCGGTGTAGACATCGAGGGCCGCGCTG
GCGAGGGCTATGGCCTGACCCGCCCGGTCGACCTGCTGGACCCGGATGCGATCCGTGCCG
GCCTGCCCGCCGACGTCCAGGCCCTGCTGCACGACCTGCAGGTCGCTTGGACAGTGGACT
CGACCAACGCCGAATTGCTGCGTTGCAGCGCGCCCCAGCGCGGGGTGAGCGTCCTGCTGG
CCGAGCGCCAGACCGGCGGCCGCGGCCGTCGCGGCCGTACGTGGGCGTCGCCGCTGGCCG
CGCATATCTACCTTTCGGTGCTGCGGCTGTTTTCCGGTGGCCTCGGTCGCCTGGCCGGGC
TGAGCCTGGTGGCCGGCATCGCCGTGGCCGAAGCGCTGCACGACCTGGGCTACACCCAGG
CGCAGCTGAAGTGGCCGAACGACCTGCTGGTCGATGGCCGCAAGCTGGTCGGCCTGCTCG
CAGAAGGCGGTGGCGAATACGCCGGCCCGGCGCGCGCGGTGATCGGCATCGGCATCAACA
CGCACATGCCGCCGTCCTTCGCCGAGCAGATCACCCAGCCGTGGGTGGACCTGGACACGC
TGGCCGGCAAGCCGGTGGACCGCAACGTGGTGGTTGCTGCCGTGCTGGCGCGCCTGCTGC
CGGCACTGGAAGAATTCGATCGCGAAGGCCTCGCTCCCTTCCTGCCGCGCTACGCCGCGT
TCGACATGCTGGCCGGTCGCGAAGTACGGGTGGAACTGGAAGGGCAGTGGCAGCATGGCA
CCGCACTCGGCCTGGCTGATGACGGCGCCTTGCGCGTGCGCATCGATGGCCGTGAGCGCC
TGCTGCACGCCGGCGAAGTCAGCGTGAGGGCGGCATGAGCGATTGGTTGTTCGACCTCGG
CAACTCGCGCTTCAAGTTCGCGCCGTTGCAGGGTGACCGTGCCGGTGACGTGCAGGCCTG
GGCGCATGGCGCCGAAGGCATGGCCGGACAGCCGCCGCACAGCCTGCCCAGCGGCACCAC
CGCGTTCGTGGCCAGCGTGGCCGCACCGTCGCTGACCAGCGCGATGCTGGACCAGCTGCA
GCGTCGCTTCGAGCACGTGCACGTGGTGCGTACCAGCGCCGAATGCGCCGGTGTGCGCAT
TGCCTATGCCAAGCCGGAAAAATTCGGTGTGGACCGCTTCCTGGCCCTGCTGGCTGCCGC
AAAGGCACAGCGCCCGGTGCTGGTGGTCGGCGTGGGTACCGCATTGACGATCGATCTGCT
CGACGCCGACGGCCAGCACCACGGTGGCCGCATTTCAGCATCGCCCACCACCATGCGCGA
AGCGTTGCACGCCCGTGCCGTGCAGCTGCCGGCCACGGGTGGTGACTACAGTGAGTTCGC
CAACGACACCGCCGACGCGCTCGCCTCCGGCTGCGATGGTGCGGCCGTGGCACTGATCGA
ACGCAGCGCACAGCAGGCGCACACGCTGCTGGGCGTCGCACCGTCGCTGCTGGTGCATGG
TGGCGGCGCACCGGCGCTGATGCCGTTGCTGCCCGGCGCGGATTACCACCCCTCGCTGGT
GCTGGATGGCCTCGCCCGCTGGGCGGTGCACCAGCCCGCAGGCTAGTATCCGCGCATGCT
GACCCGTGCCCTGATCGTCGTACTGGCCATCCTCAATCTTGGCGTCGCCTGCTGGTGGCT
GCTGCGCGATGCGCCGCAGAAGCCTGCGCCGCCGCCGCAACCCGCCGGCGTGGCCGAGCT
GCGCTGGGTGCCCGGTGGCGTGGATGCCGCTGCGGCCGCCGAAGCCACGGCTGCCGCGCC
GACCGCGCCGTTGATGGAGCGCGAACCGGCGGAGAAGACGGCCGTGGCTGTAACGCCGGC
GCCCGCCGCCCCGGCCAAGCCGGAGATTGCCAAGCCGCAGGCGGCTGAGGCTACGCCGGT
TGCTGCCGCTGCCAAGCCGGCAACACCGCCTGCACCGACCCCGACCCCGGCACCGGAGAA
GCCCGCAACCCCGCCCGCGGCCGCCGAGCCGCCGCGCTGCGTCGCGCTGGGCCCGTTCGC
CGACCGCGCCGCCGCTACCAGTGCGCAGGGCAAGGCCAGCACGCTGCTCAGCCAGGTGCG
CCTGCGCGAACAGCCTGCTGCCAGCGGCAGTGCCCGTTACCGGGTGATGCTGCCGGCCGC
CGCCAACCGCGAAGAAGCCCAGGCCACCGTGAAACGCATCGTCGCCGCTGGCCTGAGCGA
CTACTACATCATCAGCCAAGGCGAGGAGGCCAACGCCGTGGCGCTGGGCCAGTACCGCAA
CCGCGAAGGCGCCGAGCGGCGCATGGCGGCGGTGCAGGCCGCCGGCTTCCAGCCGCGCCT
TGTCGCCAGCGGCGACGCCGGGCAGTGGTGGCTGGAAGGGCAGCTGGCGGCAGGCACGCA
ACCGGCCCAGGCCCAGCAGCGCAGCGGGGCGGCACAGAGCCGGTCGCTGGAATGCGCAAG
GTTGCGCTAGAATCCCCGGACCGCGGCGCTGCCGCCGGTGATCCACCCATGCCGCTTTAG
CTCAGTTGGTAGAGCAACTGTCTTGTAAACAGTAGGTCATCCGTTCGATTCGGATAAGCG
GCACCAATGGGCATCTGCCAATCTCTTTTTGCAGCGGCTGCGCGTTGGCCAGTCGGGCGC
CGATCCCGCCCCCCCTCCTTCCTTCTCCGCTGTTCTCCCTCGCGGCGTGTGATGCGTCGC
TCTGCACTTCCCTGCGCGCGATCCTGATTGTTGAACCTGATTGTTGAAAGTATGTAGCCA
GTAGGCTACATTTCTCCATGAAGATCCAGCGTACCCGTCAGTTCGCGACATGGATTGACG
CTCTCAAGGACGTAACCGCACGCGCTCGCATCCTGGCCCGTATCGGTCGGCTCGCTGAAG
GCCATCCTGGTGATCACCGCTATCTGGCGGATGGCGTTTCTGAATTGCGTATCGATGCAG
GACCCGGTTACCGCGTGTACTACACCCAGCGGGGCAGGCAGTTGGTGATTCTTCTGGTCG
GAGGCGACAAGGGTTCGCAACAGCGCGATATAGAGAAGGCCAAGGAGATTGCGCGTGCCC
TGCGAGCATCGAACTGGTTGTAGGCGAAACGACTCAATACCGAAGTACTGGAGCTGTCCC
ATCATGGCTATCAAGAAGAAAGTTGAACTCGAAGCATTTGATGTGGCCGAACACCTTCAT
ACACCGAAGGAAATGGCGGCCTATCTCGATGCATGCATCGAAGAAAGCGACGGCGATTCG
GCATTCATCGCCAAGGCGCTGGGCGATATCGCGCGTGCCCAAGGGATGAGCAAGGTCGCA
CGTGCGGCGGGCCTGTCGCGGGAGAGTCTGTATCGTGCCCTGTCTGGCGAGCGCAGCCCT
GATTTCTCGACCATCCTGAAGGTGACTCGTGCCCTGGGTGTGCGCCTGCATGCCAGCGCT
GCATGAGCGTACGTGCGGACCTTGATGCGTTGGCACGTCGCTGGACGTAAAGCGCACGGA
AAAGCATGAAAAAACCGCCTTTCGGCGGTTTTTTCGTCCCAAGCCGGTGAGTCAACTCAA
TGACGCGGCAAAGGAGGAGTCGTTTGGCCATTCTGGCTCGAAGCAGCTTGTGTGCCACGC
TGCGCATTGATGCCTCACGCGTCTGCCGTTGCCAGATCAAGGCATTCGGCGCGAACAGGT
TCAATCAAACCGGATGATGCGGATCAACCCTTTGTTGGTGATCCGTCTCCGAAGGCGGCC
AACGTGCCACAAGTGAACACCTCCTTCGCACCTTCGTAATTGATGAATGAGATTGTGCAA
TTCGCCCGCGTTCCAGGACGGATCCGGGCGATGGCTCTGTCATTCAGCACGAAGCTGTAC
CACATGAGTTCAGGGCTTATGGACAGCGCCATGGGGCGCGCGGTGGAGGCGATCATCTCG
GCAACAGCGCCGCCGCGCGAATCCACTTCGTCCAGCCGCAGCTCAACGAGGACAGGTTTC
AGGTTTGGGTAGGGTGTGCTCATTCCAGCAGCGGGTCTGCCTGATTCGTTCGTCGGGGTT
GCGGCGTGTTGAATCTGTGCGTTGGAGACGCCAATGTTCCGCATTATTGAGCCCCGCCCA
CCTGCAACGCCACATACTCCGCCAGCCCCCGACAGGCCAGCATCAGCCCTTCGCGCGTGC
CATCGCCGATATCGTCCTTCTCTTGCCCGTCCACGCGCACGCGCTCTGCGGCGTGATACA
GCTCCAACAACGATACCAGGCCGACTGCGGCGCGATCCCGGCGTGCGGCGGCCACGGCCT
GGCCGGGTGTGCTGGCGGGCCCCGTCCACGGCTGTCCGTCGGCGGCATCACCGGCGCGGA
TGCGCTGCAGGCATCCGGGCAGGTTGATCGGCGCAGGGGCCTCGTTGGCGGCGGCGAAAG
CGGCTTCCAACGGCTGCGCCAGTTCGGGCGGCAGGCGCAGGGCAGCCTCGCCCAGGGTGG
CGGTCAGGTACGGGTGATGGGCCTTGGGCATGCGGGCATCCTCGTCGGGAACAGAGGTGC
CACCCGAGGAGGGTGGCGGGCGATGCGTGGCTTCCAAGACCGGGTCAACGAATCGGCGGG
CACGAGGCCCCCACGCACCGCCCGCCGTCGATCGGCTAACGGATTGCCAGCCGGCGCCGT
ACTTGGGAGGACGACGCCGGCTGGCAAGCGTATACATCGTTGACAACACGGGCTTGGAAG
TCCCGGCCACCCTCGCAGGTGGCGATTCATCATGCGCACGTGAAATCACCGCCTGCCAGT
CGTTTGTTTCGATGGCATCGGGTGATCTGAAAGGAAAAATGAATTATCGCGTTTGGCCCG
TTTCGAGCATTGCAATGCCAGAAGCGACATTTCGCGCGGGGCTGCAACCAACGATGAATC
CTGGTGCGTCATTGCTGTCGCAGGGCCTTTCATGGCCCAGGAAGTAAAGCTGGCTTAACT
TCCCCGGCAGGGCTTCCAGAACACCTTACCAGACATGAATCCCCACGCGCGCTACCCGGA
AATTGATATTCCTCACGGACAGCCCGCAGCGCTCCACCGCATACTGCCGCCACACGCCCA
TCCTGGGCCCCTTCGGGATCCGCACATGCGTCGCCATGCCCTGTCGCTCACCGTCGCACT
GGTATCCACCGCCTTCGTGGTCCCAGCCATGGCCGCGGTACCGTTCTTCAACGCCAGCTG
CCCGGGCGGCATCGATGTGCACGCCGACGAAGGCGGTCCGGTCTACGTGCAAGGCCGCGA
GACGGCGTTGAAACGTTTCAACGACCGCTATTTCGAAGCACGCGATGCCAACAGCGGCAT
CACCCTGTCGATCAGCCGTAACGATGACGGCTCGCCGCAGGTCAGCTACACCGGCCGAGG
CGGCGCCACTGGCATCTGCCAGGTCAGCAGCCGTGGTGCGCCCGCGCCCGCCACAAACAG
CGCCCGCCCTGGCGACGCTGCCACCGGGGATGCCGCGCTACCGCGCGAAGTCACTTGCGA
ATCCACCGGCCAGCAGCAGGTGTCGTGCGATCTGAATACCCGTGGCAATGTGGAGATCGT
GCGCCAGCTCAGCCGCACCCGCTGCGAGGAAGGCAAGAACTGGGGCCTGTCGCGGCACTC
GGTGTGGGTCAATGGCGGCTGCCGCGCGGTGTTCCGCAATGTGTCTTCGGTGACCACCCC
GGCGCCGTCAGGCGATACCGCACTGGGGGCCTGCAATGTGCGCAAGGGCGCGCAGGGCGC
CCTGGTCACCCAGATGCCGGTGGGCAGCGATTACCAGGAACTGATCATCGATTATCCCGA
CGGCCGCTTCCTGTGCATGATGCGCAACAACGGCCAGGTGCAGAGCCTGACGCCGGTTCG
CCGCCGCGGACGCTGAGCGCGCAGCGGGTTGGGGCAGGCTTCAGCCGCAGGACTTATACA
GCAACACCCACGCCAGCATCAGGGTGAACATGCCAACGAAGGTCAGGCCGAACCATAGCG
CCGCCAGCTTCACGTTGCCGATCAATGCCGTCGCCACACGGGGCAGCTCGCTTTTCAGAA
TCGGGTGTTCGGCGTGTGCTTTGCGCAGACGCTGCCAACCCAACCCGAGGAATACCAGGG
TCGAGAGCGGCACCAGCAGGAGCGTCGCCTGCATCAGCCAGCGGTACGGCGATGCATCGA
TCGAGCTGCTCAACAGAACCGCAAAAGCGGCGACGGGCAGCGCGCCCATGAAGAAGCGTG
GCCAGGCGGTGTTGATGAAGGGCGACATCGCAATCTTCCATGAAAGGTGGTCGGGACCGC
GCGGCATCATGCCATGCAATGGCCCTGCTGCACCGCCGCGAGTGGTGTCACACAGCTCTG
GCTAGACTGTGCTTCTTTTTCCCCCGCAGGAGGCACCCATGGCCCATCCCATTTCCGTAT
CGCTGATTGGCGTTCCCACCGATGTGGGTGCGGGCCATCGCGGTGCACGGCTGGGGCCGG
AAGCGCTGCGCGTGGCTGGGCTGCCGGAAGCGCTCGAGGCGCGCGGCGTGGATGTGCGCG
ACCTGGGCAACCTGGATGGTCCGCGCAATCCGTGGACCGCGCCGGTGGAAGGCTACCGCC
ACCTGGATGAAGTGGTGGCGTGGAACCACGCGCTGATGGAAGCCAGCTATGCCGAACTGC
AGGCCGGCCGCATGCCGATCATGCTCGGCGGCGACCACTGCCTGGGCATCGGTTCGATCA
CTGCCGTGGCACGCTGGTGCCGCGAGCAGGGCAAGACTCTGCGCGTGCTGTGGCTGGATG
CGCATTCGGACTTCAACACCAGCGATGTCACTCCATCGGGCAACATCCACGGCATGCCGG
TGGCCTGCCTGTGCGGCCTCGGCCCGAAGGCGCTGACCCACCTCGGCGGCAGCGCACCGG
CGATCACCCCCATCCAGGTGCACCAGATCGGCATCCGTTCGGTGGACCCGGAAGAGAAGC
GCCTGATCAAGACCCACAAGGTGGATGTCTACGACATGCGCTACATCGACGAGAACGGCA
TGAAGCGCGCGGTCGAGGCAGCACTGGCGGGCATCGACGAGAACACCCACCTGCATGTCA
GCTTCGATGTGGATTTCCTCGACCCGAGCATCGCACCGGGCGTCGGCACCACCGTGCCGG
GCGGGGTGAACTACCGCGAGGCGCAGCTGGTGATGGAGATGATTGCCGACACCGGGCGCA
TGGGTTCGCTGGACATCGTCGAGCTCAACCCCTTGCTGGACAAGCAGAATGCCACCGCCG
AACTGGCCGTGGACCTGGTCGAAAGCCTGTTCGGCAAGTCCACCCTGATGCGCGACTGAG
CTCTCCGCCTGAACGGATCGATGATCCGTTCACACCCGCTCCACGCCCCTGCCGCCAGAT
TGCACATCACGCGGCGGCAGTGGCATTGGCTCCTTCCGCCGAGCGACCGAACCCCATCCG
CGAATGAAGCGGTATAGCGGCGAACCCAAGGAGAAGCCCATGAAGCGCGTAGTTGCCCTG
ATGCTGTTGTCGATGTTCTCGGTGGCCCTGCTGGCCGGTTGCAACACCGTTGCCGGTGCC
GGCAAGGACGTGCAGAAGGCTGGCGAAAAGGTTGAGGATGCCGCCAAGGGCCGTTGAGCC
TGAAGTGGAACGGAAAGCAAAAAGGCCGGGGGGACCTCCCCGGCCTTTTTTCTTGCGCGT
TCTTCTGCAGCGTACGTGTCGAAGCGTAGTGAACCATTCAAGCAGGTGAGCAGTGCTTTC
ATGGTCGGTTGACCGGCACTCAACAGCCGCTGCGCGAAGCTGTAGCCACGGTAAGAACGC
CGTTGCAACCAAGGACTCCCAGCAATGAACAAAGACATCATTTCCGGCAAGTGGTCGCAG
CTGAAGGGCAAGGCCCAGGCCAAGTGGGGCGATCTGACCAACGACGACTTCGATGTGGCT
GAAGGCAATGCCGAGTATCTGGCCGGCCGCCTGCAGGAACGTTATGGCTGGGCCAAGGAT
CGCGCTGAGAAGGAAGTCCGTGAGTTCCAGGATGCCGTGAGCAAGGACTACCCGGACTAC
AAGTAAGCGCTACGGTTTTCCCCCACGGCACAACGCCCGCACCGAGAGGTTGCGGGCGTT
GTGCTGTCTGGGCGGCCGATCAACGCGCCGGCGGGTCCGGCACATAGCGGTTGGGGAACG
CCTGCGGTTCGCGCGGCAGGCGCGACGGCGGTGTATCGACCAGGATGCTGCGCGCGCGCA
GATTGCGGGCGCTGTCGTAGCGCAGCTGCAGAACCTGCGCCGGGCTGCGGCTGGCGCGTT
CGAAGTCGGTATCGCGTACCGACGACTGCTCGCGTGCGCCGTGGCCGGTGCCCAGCGCAG
GGGCCTGCGACTTGCTGGCATAGCCCTCGATGCGGCTGTTGCTGGCGCTGGCATCGGCCG
CCGCTTCGGCCGTCGGGGCCGGTGCCGGCAGCGGCAGGCTGCGGCGCAGGATCGGATCCG
GACGCCAGCGGCGCGCTTCCTCGAACACCGCCACGCCGACCACGCCGATGTTGTCCGGGC
GACCGGTGCGGCTGGCATAGCTGCCGCTGGGGCTGCTGAACACGAACTGCGCCACTTCAT
CCTGGCTCTTGCGCCAGCCGGTGATGTCGGCGCGCTGGCCGGGGTTGAGCACGTAGCCGG
TCTGCGACGGATCGGCATCCTCGCCGGAGATGGCGTTGACGCCGTCTACCGACAGCACCA
CCAGCACCCGGCGCGGGCTGTCGTTGTACAGGCGCACGGCGTAGCGGTGGCCGCGCTCGC
CGGCCACCCAGCGCTGGCCCTCGGCGGGGTAGCTGCGCAATTCGGTGCCGCGGTCGCGGT
CGACCAGAGACATGCGCACGGGGCCGCCCTCGTAGGCCGGCGGCGGCATCGGGGCGGGGC
GGAAGCCGGCCAGGGGCAGGATCAACAGCAGGGGCAGCAGGCGTTTCATCGGGCGTCTCC
AGCGGGGTTGCGTGAATGAACGCGCCGCCGGCCCTGACGGGGTTGGTGGCGTGCAAGGTA
AACTGGCCCCGTTCATCGAAGGTTACCCCACGCAGTCATGACCACCCGAGTCCTTACCGG
CATCACCCCCTCCGGCACGCCCCACCTGGGCAACTACGTTGGCGCCATCCGTCCGGCCAT
CGCGGCCAGCCGCGCCCCGGGGATCGAGAGCTTCTTCTTCCTGGCCGACCTGCACAGCCT
GATCAAGTCGCAGGACCCGCAGCGCACCCAGCGCGCGACCCTGGAGATCGCGGCCAGCTG
GCTGGCCTGTGGCCTGGACCCGGAACACGTGTGGTTCTACCGCCAGAGCGACATCCGCGA
GACCACCGAGCTGATGTGGTTCCTGACCGCGATCGCCAGCAAGGGCATCCTCAACCGCGC
GCACGCCTACAAGGCGGCGGTGGACAAGAACCGCGAGGAAGGCGTGGACGAGGACGCAGG
CGTCAGCGCCGGCCTGTTCATGTACCCGGTGCTGATGGCCGCCGACATTCTGATCTTCAA
GGCCAACCAGGTACCGGTGGGCCGTGACCAGATCCAGCACATCGAGATGGCGCGCGACTT
CGCCCAGCGCTTCAACCACGTGTATGGCAAGGAGTACTTCCCGCTGCCGGACGTGGTGAT
CGACGAGCAGGTGGCGACGCTGGCGGGCCTGGATGGCCGCAAGATGAGCAAGAGCTACCA
CAACACCATTCCGCTGTTCGTGCCGCGCGAGGAGCTGAAGAAGCTGGTGTTCTCGATCCT
GACCGACTCGCGCGTACCTGGCGAGCCGAAGGACACCGAGGGCTCTGCGCTGTTCCAGAT
GTACCAGGCCTTCGCCACCCCGGAACAGACCGCCGAATTCGCCAGGGCGTTCGCCGCCGG
CATCAGCTGGGGTGACGCCAAGCAGCAGCTGTTCGAGCGCATCGACAGCGAGCTGTCGCC
GTTGCGCGAACGCTACAACGCGCTGATGGCCGAGCCGGAGAAGATCGAGGCGCTGCTCAA
GCGCCGTGGCCAGCAGCTGCGCGAGCAGCTGGCGGCACCGCTGCTGGACGAGCTGCGCCA
CGCCGTGGGCCTGCGTGACCTGTCCACCGCAGGCGATATCGCCAGCGAGGACGCCGGCGT
GGCCCGCGTGGCACCGCCACTGTTCAAGCAGTACCGCGAGAAGGACGGCCGCTTCTACTT
CAAGCTGACCGCCGGTGACGGCACGCTGCTGATCCAGAGCGAAGGCTTCGATTCGCCGCG
CGATGCGGGGCAGTTGATTGCCGTGATCAAGCAGGCGGAGCAGGGTGACCAGCTGCAGAG
CGAACTGTTCAAGCTGGAAGCCGAAGTGGACGCCGTGCTGGCGGCCCTGGCCATGCTGCG
CGAAGCGTAAGGGGTAGTGCCGGCCGCTGGCCGGCAACTGCATAGGAAATGCCGGCCAGC
GGCCGGCACTACCACGGCACTGCGTAGGAAAACGCCGGCCAGCGGCCGGCACTACCCGCG
AACGAAGGTCATGGCATGATGTCCGCGCGCCTCCGGCGCGATGACATGGAGTCTGCGATG
GCCTGGTTGTCGCTGCTGCTGTTCCTGCCCTGGTTCCTGCTGCTGGGCAGCCTGTACTGG
CTGTTCCCGCGCCAGCCGCGCACCCCGCGGCGGCGCCTGTTCGATGGCTCCACCCTGCTG
CTGGCCTTCGCCCTGAGCATCGCCTCGATGCTGTGGGGGTATCGACTTGGCATGGCACAG
CCCGGCGCCGGCCCGATCTGGCCGCAGGTACTGGCGGTGCTGTACGCCTACGGCGCATTC
CTGGCGGTGCTGGTGCTGGCCCTGCTGCTGCGGCCGCGGTTCGCATTGCGCTGAACCTGG
CCCTTGCGCACCCGATGGACCTGCGGTTGGTTGGCCTGCGCTTGCCTGCGCTTGCCCTTG
GTAGAGTCGACTGTGAGTCTACTGCTCCTCTGGAAGCCCGCGCTGCGCGCGACAGTCGAC
TGACAGTCGACTCTACCCGGCCACAACCCGGCACCACCCGACCAAAGCCGCATCGAACCC
GGACCGCCCGCGCGCCTACCATGGGCGTCTGTTCCCGATCCTGCCAGGTGCGTGCCGATG
ATCGCCGACCCCAGCATCCACACCATCGATACCGGCTTCCAGCGTCCCGACTTCGACGCG
GCCTATCTGATCGTTGAAAACGACCGCGCCGCGTTCGTCGACTGTGGCACGGGGCTGTCG
GTGCCGGCCATGCTGCAGGCGCTGGCCAACGCGGGTCTGGCCGTTGACGCGGTGGACTGG
CTGCTGCTCACGCACGTGCACCTGGACCACGCCGGCGGCGCCGGCCTGCTGATGCAGCAG
CTGCCCAACGCAAAGGCAGTGCTGCACCCGCGCGGTGCGCCGCACATGATCGACCCGACC
CGGCTGATTGCCGGTGCCACGGCGGTGTACGGTGCCGAGGAAATCGCGCGCAGCTATGGT
CGTATCGAGGCCATTCCCGAACATCGTGTGGTGGTGGCCGAGGACGGCCACCGTATCGAC
CTGGCCGGCCGCGAGCTGGTGCTGCTGCACACCCCGGGCCACGCACTGCACCATTACTGC
GTGTGGGATGCGCGCAGCCGCAGCTGGTTCACCGGCGATACCTTCGGCATTTCCTACCGC
GAGCTGGACAGCGCGCAGGGGGCCTTCATCTTCCCGACCTCGTCGCCGGTGCAGTTCGAC
CCGGAAGCGATGAAGGCCTCGATCCAGCGCATGCTGGGCTATGGCCCGCAGGCGATGTAC
CTGACCCACTACGGACGTGTGGAACAGGTGCAGAAACTGGCCAACGACCTGTTCGAACAG
ATCGATGCGATGGCCACCATCGGCCGCCAGTGCGATGGCCGGCCGGACCGCCACCGCTGC
CTGCTGGCCGCGCTGCAGGCGCTGTACCTGGAACGTGCACAGCTGCATGGCTGTGCGCTG
GACGATGCGGCGGTGATCGCTGTTCTGGCGATGGACATCGAACTCAACGCGCAGGGCCTG
GCCTGCTGGCTGGACCGCATCAGCAGGTAGACCCACGCCATGCGTGGATGACGTGGGCCC
AGGCTGCGCCGTGATGTCACGACCACGTTACACTCTGGTGACTTCCAAGCTAGCCGTGGT
ACTGCCGTGAATCCGATGCGCGTGTTGCTGCTGTCGTCCTGCCTGTTTGTCGGTGGCCTG
GCCCATGCGGCCAACGACCTGCCGGGTGGCGGCATCGATCCGCAGGCTCTGTCGCGCCAC
GTGCGTGTGCTGGCGTCGGATGAATTCGAGGGTCGCGCGCCGGCCACCGAGGGCGAAGAG
CGCACGGTGCAGTACCTGATCGAGCAGTTCCGCAGCTACGGCCTGCAGCCGGGTGGCGTG
GATGGCAGCTGGGTGCAGCCGGTGCCGCTGGTGCGCGCGCAGCTGGACGGGCCGGCCAAG
GCCAGCCTGTCGCTGAAGCAGGGCAAGCGCGCGCTGGCCAACGGCGTGGACGTGACCCTG
CAGAGCCTGCAGCCGCGCAAGCGCGTGCAGATCAAGGACGCGCCACTGGTGTTCGTCGGC
TATGGCATCGACGCACCGGAACGCCACTGGAACGACTACAAGGACGTGGACCTGCACGGC
AAGATCGCCGTGGTGCTGATCAACGACGCCGATTTCGAAGCCGATGCGCCGGGCGCGTTC
GATGGCAAGGCGGTGACCTACTACGGCCGCTGGACCTACAAGTTCGAGGAAGCCGCGCGC
CGTGGTGCCGAGGGTGTGCTGATCGTGCACGAGACCGCGCCGGCCGCCTATGGCTGGGCC
ACTGTGAAGAGCTCGAGCACCTCGCCGCTGTTCGACATCGAACGCGGCCAGGCCGAGGCG
ATGGCGCAGCACACGCCGCTGCGTGGCTGGATGCAGCGCGAACTTGCCGAGGCGATCTTC
GCTGACGCCGGCTTGGACTTCGATGCCGAGAAGCGCAAGGCGATGCGTGCGGACTTCCGC
CCGGTGGCACTGGACAACGCGAAGCTGAGCGTGGATTTCGCGCTCAAGCGCGAGCAGGTG
GTGACCCGCAACGTGGTGGCCAAGCTGCCCGGTGGTGAACACGCCGACGAGGCCGTGATC
TTCTCCGCGCACTGGGATGCGTTCGGTATCGGCCAAGCCGACGCCAAGGGCGACCGCATC
CGCCGTGGTGCGATCGACAACGCCACCGGCGTGGCCACGGTGCTGGAACTGGGCCGCGTG
TTCGCCGCCGGCCCGCAGCCGCAGCGCACGCTGTACTTCGTGGCCCTCACCGCCGAAGAG
AAGGGCCTGCTGGGCGCCAGCTACTACGCCGCGCATCCGCTGGCGCCGCTGGACAAGACC
GCTGCAGTGCTGAACATCGAGATGTTCAGCCCGGATGGCGCGACCCGCGACATCGCTTCG
TGGGGCAAGGGCCGGGTGTCGCTGGAAGGCGACCTGGAACGCGTGGCCAAGGCCCGCGGT
CGCAGCTACAGCCCGGACCCGAACCTGGAGGCCGGCTTCTTCTACCGCGCCGACCACTTC
GCCTTTGCCCGCCTGGGCGTGCCGGCGATTACCATCGGCCCGGGCCTGGACAAGCTGGAC
GGCGGCGTTGAAGCCGGCCGCGCGCTGCGCGAGAAGTACTTCGCCGACTGCTACCACCAG
GCCTGCGATGCCTGGACCCCGAGCTGGGATCCGAGCGGCCACGCGGCTGACACTCTGCTG
GTCTACGACCTGGGTGCCGAGCTGGCCAACAGCCGCCGCTGGCCGACGTGGGAGAAGGAA
TCGGAGTTCCGCGGCGCGCGCGACAAGAGCGAAGCGGCCCGCCGCTGAGGCTCGGGACCG
GCGGGGTGTCATGTCATTCCGCCGGGGGTAGAGTCGACTGCCAGTCGACTATCGCGCGCA
GCGCGGGTTTTTCGGTGCCGACAGAGAGAGCAGTCGACCAACAGTCGACTCTACCGATTG
CGGATTGCGGATTGCGGATTGCGGATTTCCATTGCCGGCCAGCGGCCGGCACTACCTGCG
CCGGCGCAGCAGCGTCCATGCGCCCCAGCCGGCGGCCGCGAGCGCTGCCAGATAGCACGC
CACCATCGTACGCAGGCCAACCGGCGACCCTGCATTGATGCCGCGATGCAGGCGCAGTTG
CAGCGAGCTGTGGCCGCTGCCCAGGTCCACCGCCAGCTGCAGCGCCAGCGCGGCGCAGAA
CACCAGCAGGGCCATTCCGAAGCCGATGCGCGGCCACGCGACCTGTGCGTTGGGGCGGCG
CAGCAGCCAGGCCAGTGCCGTGGCTGCGGCCAGCGTCGCCGCGATCCACATCAGTGGCGT
GGCGGGAGACGCAGCGGCCACCGGCAGTGAACCGGTGGACGCGATCAGGGCAACGCGCTT
ACTTGCGGGTGCCGTCGAGCCAGTTCGGGCCCTTGTTGGTGAGGAAGAACACATAGACCA
CCAACGATACCGCGATCGTTGCGGTCACGTAGATGGCGAACCAGTCGACGTGGCCGGTCT
TCAGCGCGCCCTGGTACAGCAGCGGGGCGGTGCCGCCGAACAGCGAGTTGGCCAGCGCAT
AACCCAGGCCTACGCCCAGCGCACGCACGTGGGTGGGGAACAGCTCGGCCTTCACCACGG
CATTGATCGAGGTGTAGCCGGTGAGGATGACGAAGGCCAGTGCCAGGGTCAGGAAGGCCA
GGGTGGCGTCGTGCTGGTGCGGCAGCTGGGTGACCAGGTACCAGCTGTACAGCACACCGC
CCACACCGAAGAACACCAGCAGGGTCTTGCGGCCGATGATGTCCGACAGCCAGCCGCCGA
CCGGCTGCAGCACCATCAGGAACGCCAGCACGCCCAGGTTGATCAGGGTGCCGGTCATCG
GGTCGTTGCCCGCGAATGCGCTCTGGATCATTTTCGGGCCGTTCACCGAGTAGGTGTAGA
AGGCCACGGTGCCACCGGCGGTGATCAGGAAGCACAGCAGCAGCGGCCGCCACTGGTGCA
CGAACAGCTCGTACATGGAGCCGGACTTCTGCGCCTTGCCCTCGCGCGCAGCTTCGATCG
ACGACTCCGACAGCGATTCGTCCATGCCGCGGCGCAGCCAGAACACCACCACCGCGGCGA
TGCCTCCGATGCCGAAGGCGATGCGCCAGCCCCACTCGGAGATCTCCGGCTTGCCCCAGA
AGGTCAGCATCAGCAGCAGGGTCAGCTGGGCCAGGACATGGCCGCCAACCAGGGTGACGT
AGTGGAAGGAGGACAGGAAGCCGCGACGGCCGGGAATGGCGGCCTCGGACATGTAGGTGG
CGCTGGCGCCGTACTCGCCGCCGGTGGCGAAGCCCTGCAGCAGGCGCGCGAACAGCAGGA
TGACTGCGGCCCAGATGCCGATGCTGGCGGCGGTGGGGGTGATGGCGATCAGGAACGAGC
ACAGCGCCATCAGCGTGACCGAGACAGTCAGCGCCAACCGACGGCCGTGGCGGTCGGCGA
AGCGGCCGAAGAACCAGGCACCGATCGGGCGCATCAGGAACGTGGCGGCGAAGATCGCCC
ACACGTACATCGTGGAGTTCTTGTCGTCCGGCGAGAAGAACTGCGATTCGAAGTACACGG
CGAACACCGAGTACACGTAGACGTCATACCACTCCACCAGGTTGCCGGCGGAGCCTTTGA
GGGTATTGGAGATCGACCGGCGCAGCGCGGCGCCGTCGGTGCGGGTGACAGCGGATTGGG
ACGTGGTGCTCATCCGGGTGGGAATCCTCGATGCGGCGCTTCCGTGCGGGAAAGATCGGT
GCCAGCCGCGCGCGGGGCGCTGACGGCCAGCCTCCTAGGTACTGCATCCCACGTCAACGC
CGGGTGCCGGAGGGGCGGGGCAGGGCATGGGACCGCACAGGGTGACAGCGCAGGGGGGCA
GGGACCATAGCTAATACGTCGTAAGGAGAGCCGCTGCAGCCCTTCTCGGTAGCCTCAATC
AGACGATGTATGCGTTGGTTCAACCGGGGAAACGATGGCAGTCCTGAAGTTGCTGCGGGC
CCACTTCCGCAAAAGTGCTGCCGTGAAGGCCAGAAGCGACAGGGACAGCGCGATCTCCCA
GATCGGCACATTCACGTACAGAAGCCGAACCGGCATTGCAGCCATTGACGTGAAAGGAAA
AAGGGACATTACGTGCATGAATGCACCGTCGGGCGTCCGCAGGCCAGCAAATCCAATCAT
GATCATCGTCAGTGGGAAAGCCGGGAGCGTGTTGCGGAAAGCTGAATGCGGTGATCGAAT
GGCGGTAGCGCACGCGGCGAAAAACCAGTTCCACAGCATGAGCCCCAGAAGGCAGAACAC
GAGCAGGCCGAGCATCACCTTCCAACTGCCTTCGGCAAAGGTTGCATCCCCACTCGCCGA
ACCGGACATCAGCGTCCAACCGATTGCACCGTAGACCCCATACACTGCCACCGTCTTCAA
TCCATGAAGGATGGACGCGGCAACTTTGCAGTCGAGCCAGAGCCCAGGTGGCGCTGCACT
CAGGATCATTTCTGTAGCATGACCAAAGCGCTCTCCCAGCAGGCCCTGAAAAATCATGCC
AAGGCAGCCAAGTATGGCGAGTGTCGTCAGTACCACCATTGCGATTGAAACAGCGGTCAA
GGATGTGTCCGCGAAGACCGCGGTGCCCCGAGAGTCAATGACGCGTAGCGAGACTGGTGA
GTCCACCTTCCGAAGCTGGTCACGGGTTACACCGAGCAGTGATAGAGAATGTTGACGGTG
GAGCGTGTCCAGGCTGCGTTGCAGTTCCCCAAGCCAGCCCGGCGGCTGCTCGGTGTGGAG
AATATAGTCTCCGGCCACCGAGGACAGAATTGGTGGATCGCCTGAGACCCCATCTCCCAG
CGCGTCACTGAAGTGGAAGCGCCCCTCGCTCAGGCCCGCTACTGGAGTGCCTCGCGCATC
CAAGTGGACGACGGCTGCAGATTCCCGAGCAAGAATGGCGTCTCCACCCAACTTCACCAA
TGCGATCACTGCGAGCAATAGAAGACCTGCAACTTCGCCACGAATGTCCAGGTGCCGTCT
GAATTCGAACAGGCTGATCATGAAGAACGGGCTCACTCGCATAAGCTTTTCTCCGGTCGA
AGGTCATGCGGGGAGGACTCGCAATGCAGAGGATGAGAGAGCGCCACGATGCGGGTAGGG
TGAAGGTCCTGCGACGTGGCGGGATGAAGCTGTCCATCCCTCAGCATGAGAATCCTTCTG
GCGAGGCGCTGAAGCAACTCAATGTGGTGGGCGGAAAGCACAACGGCTGTACCTTGGCGT
GCCGCACGATTGATGAGGTCGGCAACGGCAATCTGGTTTACAGGGTCCAGTCCCGAGAAC
GGCTCATCAAGGATCAGGACGCCCGGGTCGTGAAGCATGCAGGCGGCGAGCTGCAGCTTC
TGCAGGTTGCCCTTGGAGAGGCTGGATACTCGATTTGAGGCGCGCGCCAGCAGCCCTATT
TCTTCAAGCCACACATCGCGTGCCTTCACCGCCTGCTTTCCTGACATCCCTCTCAGTCGC
GCCCAGAACTCCAGCGTCCTTCCAACGGTGACTTCGGAGAAGAGACTGCGCGATTCGGGC
AGATAGCCAATATCCACGTACGGTACGCTGGCGGTGTCGGCTTCGGTTCCAAAAGCTACG
GTTCCGGAATCGGCAGGAATGAGATGGCAGAGGATACGGAAGAGCGTCGTCTTGCCAACG
CCATTGGCACCGATGATGCCAACGATCTCCCCTGGAGGTACGCAAAGATCGAGGTCCCGC
AGCACGACCCTCTCGCCAAACCGCTTGCAGACCTGCTCAGCGAGAAGCATGGCGGGACCT
CTCTTCAAAACCGTCAGCCAATTGGCGGGCTCTGGATCGCATGAACAGGCTGTGCCTGGA
CTGGACCATGGTGGTCAACTGAAGGGCGGCTTCGGGGGTTGGCGAGTTCGCAATCAGGGC
TTCCAGTGCAGCCATGCGCACTCGGTCCATCGGGTGGCTCCTGAAAATATCGCGAAGCAG
TTGCTGCGAATCCCCATCTTCCGTCGCAGCCGCGATCATGAAAATGGCCGCAGCGCTGGA
GCGGTTGATGATCTGCGAAATCGTGCCGGTTCCAGGTTCGAACTCGTACTGGTCCATGGT
TACACTTCTCAGTGAGTGCTCCATGATGTTGATGCTTACCGAGAAGCTTTCTGGTGCCAT
TTGTTGGTGGACATCCTGGAATGCCCTGTACAGCAGCATGCTTCCCTTGTTGAGCTGGGA
TCGTTCCATGAACCTGAGATCGACACTTTCTCCGGGAATTCCGCAAACAGACGCGTAGTC
GTACTCGAAGTAGTCACTTATGTACCCCGGTCCCTGATATCCGATGGTCAGGAAATTGAA
GTTGTGGTCGTGCGGAATGCCATAGAAAAACGTGCTGTGCCCACTTGCAGCAAGGATCTC
GTCCTCATGGCCAGGCCAGAAGCATGCGCGGATGAAGTAGCTCTGGCCCGAGACCTGTGG
GGCATGGAGCATCAGGACCTGGGGTGTGTAGTCGTTATCGACCTGAATGCTTTTCGAATC
CTTGAGTTCCTTGCAGATGATCTCGCTCAGGAATGTCTGGTTGTTGCCCAGCTTCCTCAG
CACGGGGGCCACTGAGATCATCGACTCTTGGTCGCGGGGATCGAACGCCGAATCGTGTAG
GTAGTCCACGAGTTCCATCAGGCCGATCGAATCCTGGGACGTGTCTTCAATGCGGATTGG
CATGGTTGCTCATCCTTGTTCCAGTGAGCGGGTCGCAAGCTTCCTGATCTCTTCGTTCAC
ATCGTTCTCCCTCATTTCCTTGAGTCGCTCGGATGCCGCTGCCGGGTCAACGCGGTAGAG
CGATCTCAGCGCGTTCCAGCGAACGAATGTCGTCGGATGGCGCGACATGTCCAGCAAGGC
TCCGGTGTTGTCGCTCCCCCGCAGGTAGGACAATGCTGTCGCGATGATCTGGAGCCGGGA
GTCGGTTACGCTTGTCGCCGTGCAGCCGACGAGCTTTCCGGACTGCAGGGAGAAGTGCTG
AGTGACCTCGGACCTTGATCTGGACGAGAGGCAGACAATCATCGACGTCGGACTGGAGCC
ATGTAGAAGGTGCATTCCCTGCCTGCCGCCCTCAAGGAACAGATGGTCACCAGAAGCCGA
CTGCCCTCGACTAGGCGGGCCCAGCCGCGGGTCGGATTCGTCACCGGTGTGGACCGGGTA
TACCTGATACTCGACGCCGGGCGTATCCGTGAAGAACACCAGTGAGTCCGTGCCGTTGAT
GGTGATTCCGGTTTCGACACCGGCCTGGAATGCTGCAGCTGCCTGAAGTGGCGAGCTCTG
CATGTAGTGCACGTCCACGAACTCGTCCTTGTATATGACCATTCCCGCCAGTGGAGGCTT
GACGAAGAATTTCCCCGGCGTCGCATACAGTGGACTGCCCATGTGGCTCCGGCACTCATC
GTGGAAGAAGTCGCGCAGGATTACCTGATCGAACTCACGGCATATCGAAAGCATGGATTG
ACGGTTTGTCGAGGTGTCCCCACTTCCATTGATCAGCGATCCCCATTGGCGAATACGTGC
CGCACGTCCAGTGGCCTCGAGCACGCCCAAGAGCGACGATCTCCTTCCGAATATCTCCGT
CAGTGCAGACAGTTCTGCAGGATCATCCGCGAGTTCCAACATTCGAGCTGGATCTTTCAT
ATTGTCTCCGGAGGGTGGGTCGGATGATCCGACCCACCCGAGTGGGATATCACTTCGGAT
GGATGCCCCGGTTGATGAGAATGCCGACAACGATGCCGACAGCTGCGCAGCCTGCTCCGG
TTGTCTCAATCAAGATGCACGAACCGTGCATCCCTACCGATCTGGCCTGCTTGGGTAGTG
CTTTCGGTTCCACGGGATGCTCCTCAGATGGGCAGGACGGCAATGACGATTGCAACGGCA
ATCAGGACCGGTTCAATGGGTGAGCACAGCAATGAAGCACCAGCAACTCCCACCGGCATT
GCGAGTGGAGGCGGTATGCAGGTCATGGTGGTTCTCCTGTTCAGGTCATTGGCCCAACAC
CTGCTGGGCAAGTCCGTTCTCAGTGATCGGAGCAATCCTTTCCTTGATCGGCATCTCACT
TGTGTTCGGCGGGGTGCGATACGTCAGCTTGGATGACACTGCCACCCGCCTGGCGGCGCA
ACAGACGTCGGGGTTTGTCTCAACCCTGTCGAGGGAAAACCCGGCGCCTTTGTAGGTGCA
AATCAGCGTGCCCGGAACCGGGGTTATTTCCGTCAGCCGAACGATCTAGAATCCGTTTTT
CCCCGCCCGCTGGTGCGTCATGTCGGCTTCCCCTGTTCCCTTTGCGGCTGCCCCCCGGGG
TGGCCTTGTCGCGCTGGCATTGCTGCTGGTCTACGTGGTCTGGGGCTCGACCTACCTGGG
CATCGCCAAGGCCCTGCACGGCGGCGCGCTGCCGCTGACGATGGTTTCCGGCAGCCGGTT
CATCATTGCCGGTGGCCTGATGTTCCTGGCCTTGCGCCTGTTCTGGAAGATGCCGAACCC
GACCCTGCGGCAGTGGCGCAACCTGGTGGTGATGGGCGTGACCATGCTGGTGCTGGGCAA
CGGCATGGTGGTGCTGGCCGAGCGTGAGGTGTCCTCGGGCCTGGCCGCGACAGCGGTGGC
CTCGGTGCCGCTGTGGATGGCGCTGTTCTCGGCGCTGCGCGGGCAGCATGCCAGCCGCGG
TGAGTGGCTGGGCATCGCCATCGGCTTCCTCGGCGTAGTCTGGCTCAACGCCGGCAGCAG
CCTGACGGCCTCGCCGACCGGGCTGGTGCTGCTGCTGATCGCGCCGATCGGCTGGGCCTT
CGGTTCGGTGTGGGCGCGCGGCCTGGACCTGCCGGGCCCGTTCATGACCGCCGCCGGGCA
GATGATCTGCGGTGGCGTGCTGCTGGTGCTGATCGGCCTGGCGGTCGGCGAGCGCCCGAC
CACGCTGCCCGATACCGGTGGCCTGCTGGCGATGGCCTACCTGTGCGTGTTCGGTTCCAT
CGTTGCCTTCACCGCCTACGTCTGGCTGCTGCAGAACGTGCGGCCGGCGCTGGCCGGCAG
CTATGCGTACGTCAATCCGGTGATCGCGGTGCTGCTGGGCGCGCTGCTCAACGGCGAGCG
CTTCGGCTGGCGCGACCTGCTGGCGATGGCGGTGATTCTCCTGGGTGTGGTGGTGCTGAC
AATGGCAAGGACGAGAAAGAAGTGAGCATGGAAGAGAAAGAACAACGCCGGGGCCTGCTG
GTCACCGCATCCACCTTCGTGATCTGGGGCCTGGTGCCGGTCTATTGGCACCTGCTCAAC
GAGGTACCCTCGTTCCAGATCATCGCCCACCGCATCATCTGGAGCACCGTGATGGTGCTG
GGCTGGCTCTTGATCAGCTCGCGCCTGGGCTGGTGGCAGAAGATCGCCGCGCAGCCGCGC
GCGCTGCCGATCCTGCTGGTGTCGAGCCTGACCATCGCCTTCAACTGGGGCCTGTACATC
TGGGCGGTCAACGCCGGCCATGTGATCGAGACCAGCCTGGGCTACTTCATCAACCCGCTG
GTGAACGTGCTGCTGGGCGTGCTGGTGCTGAAGGAGCGGCTGCGGCGCCTGCAGTGGGTG
GCGGTGGCGATGGCGGCGGTGGGCGTGGCCTGGCTGACCATCGACGCGGGTACGCCGCCG
TGGATCGCGCTGGGCCTGGCCTGTTCGTTCGGCCTGTATGGCCTGCTGCGCAAGCTGGTC
TCGGTCGATCCGGTGGCCGGCCTGGGCGTGGAGAGCATGTACCTGTTCCTGCCGGCGCTG
GCCTTCGCGATCTGGGCGGAAAACGGCCATGGCGGCGCGTTCTTCCATGGCTGGGGCTGG
CGCAATGACCTGCTGCTGGTCTTCGGTGGCGCAGTGACCGCAGTGCCGCTGATCGGTTTC
GCCTACGGCGTGAAGCGCATCCCGCTGTCGCTGGTCGGCATCCTGCAGTACATCGCGCCG
AGCCTGCAGCTGCTGCTGGGCGTGTTCTTCTTCCACGAAGCGTTCGATACTGCCAAGGCG
ATCGGCTTCGCCGCGATCTGGGCCGGCCTGATCCTGTTCGTCGGTGACAACATCCGCACG
ATGCGCGCCAAGCGCTAGCGCCGGCGGGGCTGCGGGGTCGGATCCCTCCGCAACGCGGAG
GGCTCTGACCCTGTTCTATCCGTCGCGTGGGGTCAGAGCCCTTCGCAGGGCGAAGGGATC
CGACCCGCTTCCACCCAAAAAAGAACGGCGCCCCGAAGGGCGCCGTTCTGCTTCCATCCA
CCGCCAGGAGAGAGAGATGGCGGTGGCGGGAACGCGGTTGCAGGCTTAGAAGCGCTGCTG
GTACTTCATGTACATGAAACGACCGATGTCGAAGCCACCGTAGTAGGTGAAGCTGCTGTT
CGGCTGGCTGTACATGATCGGACCCTGGTGGTCGAAGACGTTGTTCACGCCCAGCGACAC
GGTGCCGTCCCACGGCAGGCTGTAACGCACCTGCAGGTCGTGGAAGGTGTTGGAGCCCAC
CTTGCGGCTCGGCTGCGCATCGGTGTACGGCGAGACGAAGCCGGCCATGTTGCAGTCCGG
GCCACCGGCCAGGTCATACGAGCAGGCTTCCTTCATGCCCGAGTAGTAGCGGGCGGTCCA
ACCGATGCCCAGGTCGCCGTACTGCCAATCCAGGTTGAAGGTCGAACGCACGCGGAAGTT
GCCCTGCCAGCCGGTCTTCTGCTCCACCGGCGTGGTGGCGGCGCTGTCGTTGCGCTGCTC
CAGGTAGTCGGTGTAGGTGGTGTTCCAGGTGGCGGCAAAGCGGCCGAACGCGGTTTCCGG
CAGGCGGTAACGCAGGCTGAAGTCGTAGCCGGCGGTTTCGCGGTAGCCCGCATTGACCAG
CGAGCGGTCCAGCGACGTCACCTGACCCAGCGTCTTGGCGCTGGTGGAACGGGTGAAGCG
GCCGCACGCCGAATCCACGCCCTGCACGTAGCACTGGTTGAGGATGTCGGTGGCCGACTC
ACCCACGATCGCGTTGTCGATGCGGATCTTCCACCAGTCCAGGCTGACGTCCAGGCCCGG
CACGAACTCGGGGCTGTACACCAGGCCCACGGTCCAGGTCTTGGCGGTTTCCGGCTTCAG
GTTCGCATTGGAACCGGAGTCGAAATCGGCGATGCCCTGCTGGCCCGGACGGTTGGCGAC
GTTGCCTTCCGACGCGGTCTGCTGGCGGAAGTCCGCCGGCACCTTCAGCGCCTGGCAACG
TGCGGCCACGGTCGCGCTGCTGGCAGCGATGCCGAACGAGGTATCGCACGGATCGGTGAA
CGAATCACGGCTCTTCACCGCACCGCCGTACAGGTCGTCCACGGTCGGCGCACGGAAGCC
GGTGCCATAGGTCGCGCGCACCAGCAGGCTGTCGATCGGCTTCCACTTCAGGCCGAACTT
GCTGTTGGTGGTCGAACCGAAGGTGTTGTAGTCGGTGTAGCGGCCGGCCAGGTCCAGCGA
CAGTTCACGCGCGAACGGCATGTCGGCCAGCAGCGGCACCTGCAGCTCCAGGTAGACCTC
GTTGAGCGAGTAGTCGCCACGGGTCGGCTGGCCGGTGGTGCCGGCAATCTGGCCCTTCTG
CACCATCAGGTCCGGGGTGTAGCTGGCTTCTTCGTTGCGGTGCTCGAAGCCCATCGCGGC
CATCACGTCGCCGGCCGGCAGGGTGAACACCGAACCGGAGATGTTGGCGCTGGCGACCTT
CGTGGTGCTCTTCATCTTGTCGACGAAGCGGGTGAACAGGTAGTCCTGCACGTCCTGGTT
GCTCAGCGAGCCCGGGCCTGCATAGCCCATCGGCGCGGCCGGGTTCCACGGCACGCAGCC
GGCGATCACTGCACCCGGGCTGCCGCAGCGTGCCACGCTGCCATCCATGAAGGATGGGCC
GACCGCCAGGTCGACATGCGGCTGGTACATGCTGCCGGTACCGATGCGCTCGCCTTCATT
GCGGTTGTACATGTAGCTGACGTTCCAGTCCCAGTAACGCGAACCGGTTTCGAAGCTGCC
TTCCAGGCCGATGCTGGCGCGCTTGGTGTCCAGGTTGTTCTCGGTCGCACGCGGCATTTC
TTCGGTGCGGTGCGAGAACAGCACGTCCTGGCCCCAGTGGTTGAACGCACTGTCCTTGGA
CAGGGCAGCACGGGAACCGTTGCGCGCCTGTGCGGTGGACACCGAGTAGGGGTAGCCGGC
CAGGTGCTTGGTCGACTCGCGCTTGCTGTACAGCGCGTCGGCCACGATGCGCAGGTCATC
GGTGATCGAGAAGCCACCGTTGGCGAACACCGAAGTGCGCTCCAGGCCGCTCAGCAGGCT
CATGTTGGTCTTGGTGTTGGCACCATCGGCCGGATTGGGCGTGTGGAAATTGCCCTTCTG
GCTCGGGTCGCCGCCCGGGCCCACGGTCAGCGACTTGCCGTCGACAGTGACGCTGCCCCA
CTGCGTGGTCTGGTTCAGTGCCTTGACGTCGTCGGGATGGCGCGGGCCACCCGGGTAACG
GCTGAACTCGCGCTCGCTGCCGAGGATCTCGTCTTCCTTGGTGCGCTCGGCCCCAACGCT
GAACCAGCCGCGGTCGAAGGTCTTGCCGAAGGTGGCGCTGTAGGAGCGCTTCTGGCCGTC
ACCTTCACCGTACTGGCCGACGTAGACGCTGGCTTCGCCACCGTCGAAGTTCTTGCGGGT
GATGATGTTGACCACACCGGCGATGGCGTCCGAGCCGTACAGCGCGGACGCGCCATCGGT
GAGCACTTCCACCCGCTCGACAATCGCGGAGGGAATCGAAGCCAGGTCGGAGTAGCCACC
GGCGCTGACGCCCATGCGGCGGCCGTCGATCAGCACCAGGCTGCGCTCCGGGCCGAGGTT
GCGCAGGCTGACGTACGTGCCGCCGAAGTCGCGCGAAGAACTCAGCGACGACGAGCGGCT
CAGGCTCGGTGCGCCGGCGGCGGTGACGTCCTGCAGGATGTCGGCGACGTTGATGTAACC
CTTCTTCTCGATCTCGGCGCGGCTGAGCGCGACGACCGGCTGTGCGGTCTCGACACTGGC
CTGGCGGATGCGCGAGCCGGTGATTTCGATGCGATCGAGGTTGGTCGGGGTATCGCCGGC
GCTCTGTGCGAAGGCGGGGGTGGTGCAGCTGGCGGCCAGCGCGATGACGATCGCGTTGCG
CAGCGGATTGGTTTTCAGGGACATCCGTGAAATCTCGTGTTTCAGGAAAAACAAGCGCCC
GTTCTATGGACGCGTGGGGTGCTGCAAACCAACGTGGGGGGGCGATTCTAGAATGTTTCC
ATTCGTAACTGTTTGCCTCTGCGCCGCGGATGTGCGCGAAAATGAATCGCAACCAACAAT
CCACAGATGGGATGTGCGCAACGTCACGCGCGTTGCGCTTTCGATGGGCAGAGGCATCGA
TAGCGGCGTATTTCCCGCAATCTGTAGCCGTGCGCGTGCGCCGGCATCCATCCACGCATG
GCGTGGATCTACTGGACGTCCTGGCTCACCACCAAGCGTGGATGACGCGCAAAATAAAAG
GGACGGAGCCTTCGCTCCGTCCCCTGCGTGATGCGCAGTCCACCGCTGCGTGATGCTCAG
GTTTCTCGCAACGCCGTGGTGATCGGCAAACGGGCCGCGCGCAGCGCCGGGAACAGGCCG
CCGACCAGGCCGATGCCCAGCGCCCATTTCAGTCCGGTCCACAGCAGTTCCGGCGACACA
TGGAACTTGAACACCACCGCGCTGAAGTTGCTGCCTATGGTGGACACGCTGTAGCCATTG
AACAGCAGCCACGCCACCGCACACCCCAGAAGGCCACCCAGCAACGCCAGCAGCATGGTC
TCCAGCATCACCGCCGTCACCACCGGCAGGCCGCGGAAGCCGATCGCGCGCATGGTGGCG
ATCTCGCGCGCACGGGTGGCCACGGCCGCATACATGGTGTTGAGTGCGCCGAACACTGCA
CCCACCGCCATGATCGTGCCGATCACCTTGCCGAGGATGTCGATCAGCTTGGTCAGCCCG
CCGCCCTGCTTGCTGTAGTAGACACGGGTGGTTTCCACGTCCAGTTTCAGGCGCGGGTCG
GCGGCGACCGCTGCCTTGAACTGCTCGAAGCCGGCCTTGCCATCGGTACGCACGCTGATC
GACTGCCAGGCGCTGCGCTGGTAGGTGGTGGCCAGCGTATCGGCGTCGGTCCACAGCTCC
GAATCGTGCGCATCGCCGGTGGCGAACACGCCGACCACGGTCCAGGTCTGGTTGCCCAGG
GTCAGCATCCTGCCCACGTCCATGTCGCGGAACTGGCCCTTGGCACCCTGGCCGACCACG
ATCTCGCGCAGGCCGGCTGCGAACTTGCGGCCTTCGATGATCTTGACCTTGTCATGCACG
GCCCAGGCCTGCGGACCAACGCCGCGGAACTGCGCGTTGACGTCGGTGCCGTCGGACTTC
GATACCAGGTTGACCACCTGCGACAGCTCCGGCGACAGCAGCGGCCGGCCTTCGCCATCG
CGGCTGATGCCGGGCAGGGTGGACAACGTCGGCACCTGCTCGCGGGTGATCACCGAGTTG
GTCTCGGCCTGCGAGCCGCCGCGCAGCACGATGGCGGTGGTGTCGTCGCCGGTGTTGTTG
AGCGTGGCCTGGAAGCCTTCGCCCATCGCCAGCATCGCCACCAGCACGCCGACCACGCCG
GCGATGCCGACCACGATCACCGAGGACGCGCCCCAGCGCTGCGGCAGGCTGGCCACGCCG
ATGCGGGTGGCGGCCAGCGCCAACCGTCCGCCACGGGTCAGCAGCAGCCACAGTGCCACC
AGCACGGCCACGGCCAGCACGCCGAACCACGGCAGGCTGATCCACAGCACCAGGCCGATC
ACCAGCAGCAGCACCGTCAGGCCGTTGCCCAGCCATTTCTTGAGTTTGCTCTTGAACATG
TCGGTGTCCTCCTCAGCGGCCGGCCAGTGCGTCGACGATCTTCAGGCGCTTGGCACGCAG
CGCCGGCAACAACCCGACGATGATGCCGATCACCACGATCAGGCCCAGCCCCATAAGCCA
GGTCGGCGTCGGTACGTGCGGCGGCAGCATGCCCATGCTCTTCGGGCCGATCGCCGGCAG
GATCAGTGCGGCCAGGCCCATGCCGATCAGGCCGCCCAGGCCGATCAGCAGCACCGACTC
CACCATCACCAGGGTCAGCACGGTGCTGTCCTTGAAGCCCAGCGTCTTCAGCGTGGCCAG
CTCCGGCACGCGTTCGCGCACCGCCTGCGCCATGGTGTTGCCGGTCAGCAGCAGCAGGGT
GAAGAACACCGCGCCCATGATTGAAGTGACGATCATGCCGATGTCGGCGAACTGCTTGAC
GAAGGCCTGCTGGAACGCCGACTCGGTCTGGGTCTTGGTCTCGTGGTCGGAGTTGGCCGA
GATTGCATCAATGGCCTGCGCTACCCGCGAGGAATGATCCGGGTTGTCCAGCGTCACCGT
GTACCAGCTCACCTGGTTCTTGATGTAGTCGTTGGATTCATCGAAGTACTTCCAGTTCAT
CATCAACTGGCGTTCTTCGTTGGCCGCCAGCGCTCGGTCCTTGGAACGGTAGATGCCCTT
CAGTTCCAGCGGCCAGTCGTTGCTGCCGCCGCGCGGGAAGATCGTGGCCTGCAACGGGAT
GGTGTCGCCGATCTTCCAGCCGAACTGCTTGGCCAGGGTCTCGCCCACGATGGCGCCGGT
GCGGGTCTGCTTCCAGTCCTCCAGCTGTGCCGGATCGATCTGCAGTTCGCGGTAGACATC
GAAGTAGTTGGGCGACACCGAGAAGTTCGGGAAGAAGTTCTTTGGATCCTGGTAGATGCC
GCCGAACCACATGCCGTAGGCCACGTCGCGCACGCCGGCCACCTGGCGGATCTGGGTTTC
CAGGCGGATCGGCAGCGACTGGGTGATCGACAGCCGCGAGGCCACCACCAGGCGATTGGC
GCCTTCCACGCTGCCGCCGGACGAGAACGCCACGCGCACCGAGTCGAGCATGCCGAACAG
CAGGAACGCGGCCACCACCGACAGCAGGGTCAACAGGGTGCGCGTGCGGCTGCGGAACAG
CTGCGCCCACACCAACGAGAAGTATTTCATCGCCGTGGCCTCCGTCAGTGGGCCAGCGGC
GCGTCGGCCAGCTCGCCCTTGTCCAGGTGCACCGTGTGCGTGGCGTACTCGGCGGCCTTC
GGGTCATGGGTGACCATGATGATGGTCTTGCCGTGTTCGCGGTTGAGCTGCTGCAGCAGG
CCGAGGATCTCCTCGGCGGACTGGCGGTCGAGGTCGCCGGTGGGTTCGTCGCAGATCAGG
AAGGTCGGGTCGGAGACGATCGCCCGCGCGATCGCCACGCGCTGCTGCTGGCCGCCGGAC
AGTTCATTGGGGCGATGGCTGCGGCGGTCGGCCAGGCCGACCAGGGTCAGCGCGATCTCG
GCATTGCGGCGGCGCTGCGCGGCATTGAGATGGGTCAGCAGCAGCGGCAGCTCCACGTTC
TTCTGCGCGGTCAGCATCGGCATCAGGTTGTAGAACTGGAACACGAAGCCGACGTGGTGG
CTGCGCCAGGTCGACAGCTGGCCGCCGCTCATCTGGTCGATGCGCTCGCCTTCGATGCTG
ATCTCGCCGCCGCTGGGGTTGTCCAGGCCGCCGATCAGGTTGAGCAGGGTGGTCTTGCCC
GAGCCGGACGGGCCCATCAGCGCGACGAAGTCGCCGCTGGCGATGTCCAGGTCGATGCCG
TGCAGCACCTGCACTTTCTCGGGGCCACGCTGGTAGGTCTTGGTGATGTTGCGCAGTGAA
ACCAGGGTCGACATGGGTGGTTCTCCACGGAAGGCGGGAAACGGGGAAGCGCACCTGCGG
TGGCCGCAGGCGTGCGTCGAGCGGTGTTGCCGGCGGCGCCCATGGGCGCCAGGCCGTTAC
TGCGCTTGTTTCTGTTGCACCTTGGCGCCATCGCGCAGGGTGTCCGGCGGGTTCACCACC
ACCGACTCACCCGCGCTGACGCCCTTGAGGATCTGGCGGTCCTTGCCCATCGCCTGGCCG
GCCTCGACCGTGCGCTGCTGCACGCGGCTCTGGTCGCCCAGTACGAAGGTCACCGAGGCG
CCCTCGCGCTGGATCACCGCGCCAGCCGGCACGCGCACGCCCTGCGGTTTGGCGGCCGCC
TGCGGCTGCGCCTGCTCCAGGAAGCTGACCCGCACGCCCATCTCCGGCACGATGCGCGGG
TCCTTCACCTTCAGCGCCACGCGCACCTTCACCGTGGCCTTGCCGCGGTCGGCAGTGGGG
ATGATGGCGATGACCTCGCCCGGAATCTTCCACTCCGGATAAGCGTTGAGCGTGGCTTCC
ACCGGCATCTTCGGTTGCACGCGGCCGATGAAGGCCTCGCCGACCTCGACTTCGATCTCC
AGCGAGTCCATGTCGACGATGGTGCCGATGCCGGTACGGGTGAAACCACCGCCCGCCGAC
AGCGGCGAAACGATTTCGCCCGGCTGCGCGGCCTTGGCGGTGACCACGCCGGAGAACGGC
GCGCGCACGATGTTGTTGTCCACGCCCAGATCGGCAATGGCCAGCTGGTCGTTGGCGACC
TTGACGTTGCGCTGGGCCGTTTCCAGCTGCGCACGCAGGCTGTCACGCTGGGCCACGGCC
TGGTCGTACTGCGAACGTGACACCAGTTGCTGGCCGACCAGCGCCTGCAGGCGGCTGGCT
TCGGCGGCGGCCTGCTTCTGCTGTGCCTCCAGCCCGGCCACCTGGCTGCGCGCGGCCTGC
AACTGCGAGGCATACAGGCTGCGCTGCGCATCGGCATCGATCGGATCCAAGGTGGCCATC
ACCTGGCCGGCTTCGACCCGCATGCCTTCCTCGATCATCACCTCGCGCACCTTGCCGGTG
ATCTTGGCCGAGACCGTGGCCATGCGCCGGGCGACCACGTAGCCACTGGCATCGAGCACC
GAACTGCTGGCGCTGCCCTGCTGGATGGCCACTGCGGGCGCGGTTTCCACTTCCACGGCC
GGCGCGCGGCCGAACAGGAAGGCCACGGCAGCGGCGATCAGCAGCACGACCACGATGATC
GCGATCCACAGCCAACGACGGCTACCGCCATTGCTGCCACCACCGGAGGCGGGCGGCGGC
GACTTGCGGTCGATACGGAGTTCCTTCAACAGCTCGGCAGAAGCGTTCATTCGTTCCATC
ACAGGCGTTCGGGCGGGTATGGCCGGAAGCGCGGACGGCGGCGGTTCCGGCGGTGGAGCG
TGCGGCACAGCATGAAGGCAGGCACAGCGATGACGGCAGTGACAGCTGTCATCCGATGAC
ACTGACGGCGGCAACTGCGAAATGTGACCACGGCGGCACAGGATGGCAACGTCCCCGCTA
CCGGTACCGCCCATGGATCCGATCGCCCCGTCGCTGGCCCGCCTGCAGCAGGTGCAGGTG
CGCTACCGCGACCATACCGCCCTGCAGGGCATCGACCTGCAGGTCCGCGCTGGCCAGGTG
CTGGCATTGCTGGGCCGCAACGGTGCCGGCAAGAGTACCGCGATCAGCGTGCTGTTGGGC
CTGCGCCGCGCCGATGCCGGCCAGGTCGAGCTGCTCGGTGGCGACCCGCAGCAGCGCAGC
AGCCGCCTCGGCCTGGGCGTGATGCTGCAGAGCACCAGCCTGCCGCGGATGCTGCAGGTG
GACGAACTGGTGGCGCAAGCCAGCGCCTGCTATCCGGACCCGATGCCGCTGCAGGAGGTG
CTGCAGCGCGCAGGCCTGCAGGCACTGGCAGGCCGTCGCTACGGTCAGCTGTCCGGTGGC
CAGCAGCGCGCGGTGCAGTTCGCCATCGCGCTGTGTGGCCGCCCGCGCGTGCTGTTCCTG
GACGAGCCCACCACCGGTCTGGACATCCAGGCGCGGCAGGCGATGTGGCAGGCGATCCGG
CAGCTGGTGGCCGAAGGCTGCGGCGTGCTGCTGACCACCCACTATCTGGAAGAGGCCGAA
GCGCTGGCGCAGCAGGTGCTGGTGCTGGAGCAGGGCAGGGTGCTGGCCGATGCACCGTTG
AGCGAGCTGCGCCTGGCCGATCGGCCGCGCCGCATCCGCTGCCGCAGCGTGCTGACTGTT
GAAGACGTACAGCAATGGCCGGGTGTGCAGCAGGTGCAGCGTGACGGCGAGCATCTGCAG
TTGCTGGCGAGCCCGGCCGAGCCGGTGGTGGCGCGCCTGCTGGCCGCCGATGCACAGCTG
CGTGAGCTGGAAGTACAGGGCGCGGCACTGGCCGACGCTTTCCTCGACATGACCCGGGAG
GCCGCATGAACACGATGACCCGTACCGGCACTACACCCGCGCCGGTATCGGCGTGGCGTC
AGGCCTTGCGCCCGTACGGCGCTGAACTGGTGGCCGAGCTGCGCCGCGCCTGGCGTACAC
CCGCCTTCGCGGTGCCTTCGCTGCTGTTCCCGGTGCTGTTCTACCTGTTGTTCGGCGTGG
TGTTGGGCCGCGGCCATGCACCGCTCTACCTGCTGGCCACCTACTGCGTGTTCGGTGCGA
TGGCCCCGGCCCTGTTCGGCTTCGGCGTGCAGCTGGCGCTGGACCGAGAAAGCGGCCTGC
TGACCCTCAAGCGAGCGCTGCCGATGCCGGCGGCGGCACCGTTGCTGGCGCGACTGGCGA
TGGCCGTGATGTTCGCGTTGCTGGTAGCCGCCCTGTTGATCGGGGTGGCGCGCGCGCTGG
GTGGCGTGCAGCTGCAGGCAGTGCAGATGCTGCAGCTGCTGGCGGTGGCGGGCCTGGCAG
CGCTGCCGCTGGGGGCGATCGGCCTGCTGATCGGCAGTCATGTCAGTGCCAGCGCGGCGC
CGGCGATGGTCAACCTGGTCTACCTGCCGCTGGCCCTGCTGTCGGGCCTGTGGCTGCCGT
TGTCGGCGCTGCCCAAGGTGTTCTCGATGATGGCACCGCTGTGGCCAACCTGGCATCTGG
CGCAGCTGGCGCTGCCGGTGGTCGGGCTGCCGTCGGTGGGCAGCATGGCTGGCCACCTGC
TGGTGCTGCTGGCGGTCACGGTGGTGGCGCTGCTGCTGGCGCGCCGCCGCCTGCGCCGGA
TCGGCTGAACTGGCATGATCGGCAGCGATCATTCCCGCCTGGATTCTTCCGTGTCGTCGA
GCTGGCTTGCGTCCCTGCTGCGCCCCGCGCCGGACTCGGCGGTGGCCGACCTGCTGCGGC
GTGGCAAGTCGCCCTGGAGCGGTGCGATCCACCTGCTGTGGTCGGTCTGGATCTTCCTCA
CCCCGGTGCTCGGCAATGGCTTCACGGTGCGCTGGCTGCTGCTGACCGTGGCCAGCTATC
CGCTGTTCCTGCTGCTCTATGCGAAGGTGATGCTGGCGCCACGGCACCACGCATGGCGCT
ATGCGCTGGGCATGATCCTGATGGCCCTGGTGCTGCTGCCGTGGTATCCGTCGGGACTGA
GCTACTTCGTGTTCGGTTGCGTGATGATCCGCATGAGCAGCCGTGGCGGCTGGTGGGTGT
ACCTGTTGCAGCTCACCGGCCTGAACCTGTTGTTCTGCGGCGCTGCACTCTACGTCGGTT
ATCCGTGGCAAGCCATGGTGTGGATGCCGGCCGTGTCGTTCATCGTCGGCCTGGTGGTTA
ACGTGGAGGCCTTGAGCCATCAACGGGACGTTGCCCTGCAGCTGTCCCAGGACGAGGTGC
GGCGGCTGGCCACCACCGCCGAGCGCGAGCGTATCGGCCGCGATCTGCATGACCTGCTGG
GCCACACGCTGTCGCTGATCACGCTGAAGCTGGAACTGGCGCGCAAGCTGTACGACCGTG
ATGACGCGCGCGCGCGACAGGAGATCGGCGAAGCCGAGGCGATCGCCCGCGAGGCGCTGG
CCCAGGTGCGCAGTGCGGTGACCGGCATCCGCGCCAGCGACCTGGCTGGCGAGCTGGCCT
CGGCGCGCCTGCTGCTGGAATGCCAGCAGGTACACCTGCAGTACACACCGCCGCCGCCGA
TGCCGGTCGACGTGGAACGTGGGCTGGCGCTGGTGCTGCGCGAGGCTGCGACCAACATCG
TGCGCCACGCGCAGGCGACCCGGGTGCAGGTGGATTTCATGCTTGAGGAACGACAGTTGG
TGATGCAGATACGCGATGACGGCCGCGGTGGCGTACAGGCCGAGGGCAACGGATTGTGTG
GCATGCGCGAACGGGCGATGGCGCTGGGCGGCCAGTTGTCACTGCAGTCGCCGCGCGGCG
AAGGCACGGTAGTGACCGTGCGCGTGCCACTGGTGGCCGCGACCACGCCGCTGTCGCCAG
CGTCACTGGCGCAGGATGGTGCCGCATGATCCGCATCCTGCTGGCCGAAGACCAGGCGAT
GGTGCGCGGTGCATTGTCGGCGCTGCTGGGCCTGGAGCCGGACATCGAGGTGCTGGGCAG
CGCTGCTGACGGCGAGGCGGCGTGGCGCATGCTGCAGCAGCTGCAGCCGGACATTCTGGT
CACTGACATCGAAATGCCTGGCCTGTCCGGGCTGGAACTGGCCCAGCGCATCGCCCGCCA
CGAGTTGCCGATCAAGGTCGTGATCGTGACCACCTTCGCCCGTGCCGGCTTCCTGCGCCG
CGCGCTGGAAGCGGGCGTGCTGGGCTACCTGCTGAAGGACGCACCAGCCGAGAACCTGGC
CGATGCCCTGCGCAAGGTGAAGCAGGGCATCCGCGCGATCGACCCGCAGCTGGCGCTGGA
TGCGTGGTCGCAGGCCGACCCGCTGACCGACCGCGAGCGCCGCGTGCTGCGGCTGGCGGG
CGAGGGCCGCACCGCCAGCGAGATTGCCGAGCAGCTGGGGTTGTCGCATGGCACGGTGCG
CAATTACCTGTCCGAGTGCATCGGCAAGCTGGGCGTGGCCAACCGGATCGAGGCGTACCG
GCTGGCGCGGCAGAAGGGATGGTTGTAGGGGCGTGCGCCGACGCACTGGTAGCGCCGGGC
GCTGCCCGGCGGATTGTTTCCGCGACCGCGGAGGGGGTGTCACTTTCTTTGCGCGTGCAC
CACGCTGCAGGAGCAGCGTGGAACGGCGTAGCCGGCCCGTAGGGTGGCGCACATGGATGT
GCGCCATCAAGAAAGTAACCAAAGAAACGCTCCGCCGGCCGCGAGCCGGCGTGCTTCGCA
CGCCGGTGCCCTGCGCTCCTCGGTCCGTCGAGGGACGGCGCGGGAACTCGCTGCGCTCAG
ACACCCGCACCTCTTCGCCCTCGCCGGACCTGCGGTGCTCGGCTCGCTCAAGGCGGACTG
GAAGGTCAAGATCAACGGCAACAGCATCCACGCATGGCGTGGATCTACTGGGCGCAGCTG
TCGCTCTTGATGTTGGGTCCGCCTTGAGCGAGCCGAGCATCGCAGGGGAATCAGGGGCGA
AGAGGCGCCGGTGTTTGAGCGTAGCGAGTTCGGCGCCGTCCCCTGATTCACCGAGAAGCA
CAGGGTACCGGTGCGCAGCACCGGCTCGCGCTCTGGCGGCGCGTTTCTTTTGGTTACTTT
TCTTTTCGCGCGAAAAGAAAAGTGACACCCCCCCGCGGTCGCGGAAAACAATCCGCCGGG
AACACCCGGCGAACCCCATCAATCCTTCCCGCGCGCCATCGCCTGGAACACGCCATCCCG
CCGCACCCACAAATGGAACAGCGCCGCACCCACGTGCATCAGCACCGTGGCGAACAACAC
ATAGGCCAGCAGGCTGTGCGCATTACGCAACGCGGCATACAGCGCCGGGGTGTGCGGCAC
GATCGGCGGCAGGTGCAGGCTACCCCACAGCACGATCGGGTAACCGCCGGCCGACAGCAT
CGCCCAGCCGATCAATGGCATCGCCAGCATCAGTGCATACAGCATCCAGTGCGAGGCCTT
GGCCGCCATCACCTGCCACACCGGCAGGTCGGCCGGCAGTGGCGGCGGGCGGTGGCGCAG
GCGGTTGTACAGGCGCAGCAGCACCAGCAGCAGGATCGCGATGCCCAGTGGTCGGTGCAG
GTCGATCAGCATCGGCCGCAGGTGCAGCGAGGCGACCATGGTCACGCCGATGAACAGCAT
GGCGATGATCATCAGCGCCATGGTCCAGTGCAGCACCCGCGCCAGCAGGTTGAAGTGGCC
GTTATGGGTGCTCATCGCGCGGCCTCCTTCGGTTGCTCGACGTTGCCGCTGGCGCGCTCG
CGCTCACGGCGGTTGAATGACTGCGAGTACACCGCAGAGCGTGCGGCCAGGATCGGATCA
TCACTGCCGCGCACGCCACTGGGCAGGATCAGCGGATCGAAGTTGATCTGGCCGCACGCG
CCTTTTTCCTGCGACTGCATGCGGTCCAGGCTGAGTACGCCGGCCACCACCTGATCACGC
GACTCGGGCCACGGCACCGACGGATCATCAATGGCATCACCGGGCTCGGCGGTGGTGACG
ACCAGGTTCCAGCGCACCGGGCCGCTGGCCATGCGCTGTTGCAGTTCCTGGCTGAGGAAA
TCGACGCCGGCCTGCTTCCGCGTTTCCGCATCCATCTCCACCACCGGCGCCTGCGGCTGC
CAGCGCCAGCGCACCGCGCGCTTCTGGCCCTGCGCGTTGGTGAACCAGAAGCTGTTGACG
CTGTTGAAGGTGGTGTCGGCCCAGCTGCTGGTCCACGGTGCCGTCCTGGCCCACTGCTGG
AACGCCTGTGCACTGGGGTATTTCGCCAGCACCGCGGCCATCTTCTGCGGGTCGGGCTTG
CCGGTGGCCGGGTCGGGAATGGAGGCGCGCGTCTGCTCGTAGAACGCCTCGGCATCGGGC
ACCGCGAAGAACGGGAAGCTGTTCATTGCCATCCGCCATTCCTGGCCGTCATCGCCGACC
ATCTGCACCGCCAGGCTGCGTACGCGCGCGGTGTTGTCGGCGCCGTAGGGATCACCGCCG
CCGATCGACAGGCGGCCCATCACCGGCACGCGGCGCTGCGAGAACACCCGTGCACTGGAC
AGGGTAGGGGCCTGTGCACTGGGTTCGAACCAGCCGCTCACGCAGATGCCCTTGCTGTGC
GCCCGGCGGAACCCGGGATGTGCCGGGCCGGTGGCTTCGATGGTGTCGGTGAAGCGCTGC
GCGGTCAGGCGGTCGCCAATCCAGCCGGCCAGCCAGGCGAAGGCCAGCGCGACGGCACCC
AGAATGAGTGCGATCAGTGCGATCCAGAGCAGGGGGGAATGCTTGCGTGGCGCGCCCGGC
GTCTGGCCAGCGCGGGTGTAGCGGAAGAGCGACATGGTCGGAGTCCTGCCTTCACGGAGC
GTGTGGGTGGTCGACCCACACATCCTCGCAGAACCCGGCCGGGGCCGAAATTCAATTTTT
CGTCAGAATTTCCGGGGACGGCGTGCCGACCAACGGTCGGCACCCAACCGATCAGCTGTA
GCGCTGCTTCAGCATCGTCCACGCCGAGCGCAGCGCCAGCGCTTCGCCACCGGCCGGACG
GCCCGGGCGCTCGCCGTCGTTCCAGGCATACACGTCCAGGTGCGCCCAGCGCTGGCCGTC
TTCCAGGAAGCGTTCCAGGTACAGCGCGGCGGTAACCGAGCCGGCCATGCGCGAACCGGC
GTTGGCCAGGTCGGCGATGCCGCTGCTCAGGTAGCGCAGGTAGGGGCGCCACAGCGGCAT
GCGCCAGACCGGGTCGCGGGTCGCGTCACCGGCCTGCAGCCACTGCTGGGCCACCGTGTC
GTCGTTGCTGAACAGTGCCGGCAGGTCCGGGCCCAGGGCGATGCGCGCGGCACCGGTGAG
GGTGGCGAAGTCCAGCACCAGGTCCGGTTTCTGCTCACCGGCGAAGGTCAATGCGTCGCA
CAGGATCACGCGGCCCTCGGCGTCGGTGTTGTCGATCTCCACGCTCAGGCCCTTGCGGGT
GGCGATGACCTCGCCCGGACGGAACGCATCGGGGCCGATCGCGTTTTCCACAGCGGGCAC
CAGCAGGGTCAGGCGCACCGGCAGCCCGCGCGCCATCACCAGGCCGGCCAGGGCCAGTGC
GTGCGCGGCGCCGCCCATGTCCTTCTTCATGTTGCGCATGCCGTCGGCCGGCTTGATGTC
CAGCCCGCCGGTATCGAAGCACACGCCCTTGCCCACCAGCACCAGTGCCGGGTCGGTCTC
CCTGCCCCAGCGCAGCACGACCAGGCGCGGCGCACGATGCGAAGCGCGGCCCACGGCGTG
GATGGCCGGGAAATTCTGCTTCAGCAGTTCGTCGCCGGTAATCGCCTCGACCTGCGCACC
ATGTGCATCGGCCAGCGCGCGCGCGGCGTCTTCCAGCTGCTGCGGGCCCATGTCTTCGGT
CGGGGTGTTGACCCAGTCGCGCACGCGCAGGCTGGCGGCGATCAGGTCGGCCACTTCGCC
GGTCGGCGAGGCCACCAGCTGCGCCGGTGCGCGGTTGCGCCTGCGATAGCGGTCAAAGCG
GTAGCTGCCCAGGCCCCAGCCCAGCTGCAGCAGCGCCAGTTCGGCGGCCGGCAGTTCATT
GGCCAGCTGCCAGACGCTGCCTTCCGGCAGCGCGTGCGGCGCATGCGCATAGCTGTAGGC
ATCGGCACGATCACCCACGCCCATCACGGCACCGGCCAGGCCGTCGGCGCCCGGCAGCAG
TGCCACGCTGTGGGCGCCGGCGTTGAAGCCCTGCGATGCCAGCCACGCCTGCGTGGCAGC
CGGCTGGCTGTCCTTCCAGGCGGCGAACTGCTCGCGGTCCAGCACGTACAACGGCAGCGC
CGCAGCGGTGTCGGCGGTGAAACCAGTGATCTCGCTCATGCGTCAGGTACTCCGGGGTGC
GGCGGCGTCGAGGTTGGCATCCAACCAGTCGGCCAGGCCGGTAAGGGTGTCGAACTGCAG
GTCCGGCTGCAGCTGCGGATGGGTCCAGGTGGCTGCGTCGCGGTTGATCCAGCAGCCGCG
CAGGCCGGCGGCAATCGCCCCGGCCACGTCCATGTCGACATGATCGCCGACGTGCAGCAC
CTGTGCCGGTGCCGCACCCAGGCGGGTGCACGCGGCATGGAAGATGCTGGCTTCGGGCTT
GGCCGCGCCGTGTTCGCGCGAACCCAGCTGGAAGGCGAAATGATGGGCCAGGCCGATCCG
CTCCAGGTCGGCGTTGCCGTTGCTCAGCGCCGCCACCGGTACCCGTGCGGCAATGCGCGC
CAGCGCGTCGATCGCATCGGGATAGCACTCCACCTGGTTGCGCGCGGCGTAGAACACTTC
ATACGCAGGCTCCAGCAGATCGAGGCTGGCACCGCTGGTGTGCAGTGCTTCGTGCAGGGT
CAGCCGGCGCAGCGCACTCAGGTCGTGGTGGAGGTGCGGATGGGCGTGGTACAGCCGCTC
GCGCAGTTCGCGCATCGCCTCCACCGGATACATCGCGGCGGTAGCGGGGCTGTGTTCGCA
CATCCAGGCGTGCAGAACCTGTTCGATGCGGGCGCCGATCGGAGCGAACGGCCACAGCGT
GTCGTCAAGGTCGAGGGTGATGGCTTGGACGGGGAAATTCACCCCGCCATTCTACCCCTG
CCCGCGCGGGCTTTCATGCGACGCGGCGGGCGGGTGGGCACTGTGGCTGGGCCGGGTCAG
CGCAGGTTGTACGAGCAGGCGATGGTGGTCTGGCCGTCGAACTGCTGCACGTCCAGGTTG
TGCCGCCCAACTTCCTTCGTGTAGGTGCCTGCTACCGGGTCGGACATCTTCGCCAGTGCC
GCGACCTGTTCCACACTGGCCGAGCTGAAGTACGCGGTGAAACTGTCGATGCCATCCTCG
CCGCTGTCGCCGTCATAGGACTGCAGCCGGTTCACGGGCTGGCCCAGCACCATCAAGGGC
GTGGTCAGCCGGAACTCGCCGCTGGATTCGCCGTCCTGCACCCTTGCCGGGGCCGGTGTC
AGCATCCGGGCCATGGCGTCGAACTGTATGGGCGTGAGGTGCCGCTTGCAGGTAACCGCC
TCAGCAAGCTGGGTGCGCGCCTGATCGGCAGTCGGCGGTGTCGCGGCGAACGCGGGAGCG
GCAATGCAGGCCAAGGCAAGGCAACGCGTGGCGAGAGAGTTCATCCGAGCGGATCCATCC
GGGTAGGGCGCCATAGTCTGCCACTTCGTCCCTGTTTCTGGTTCCGCCACCTGCGTCCAT
CCGTTGTTGATGCCGTCACTCCAGCAGGCGTGCCCAGCCCTGCATGCCGTCCAGGCGTGC
CAGCACCAGCTTGATGCACACCAGCAGCGGCACCGCCAGCAGCAGCCCGATCATGCCCCA
GGCCCAGCCGAACACCATCAGCGCCAGGATCAGCACCAGCGGCGACAGCTTCATCCGACG
GCCCAGCACGATCGGGGTCACCATCTGCCCTTCCAGTGTGTGCAGGCCCAGGTAGGCGGC
CGCTGGCAGCAGGGCCTGCAGCGGTTCGCGGAACTCGACGAAGCCCATCAACAGCATCAG
CGCCACGCCGATCAACGGACCCACATACGGCGCAAAATTCAGCAGCGCGGCCACCGTGCC
CCACAGCAGCGCTTCCTGCAGGCCGATACCGAGCAGCATCAGCACGCCGGCGAACACCAG
CCCGACCAGAGTGTTGATGACGCTGATGGTCAGCACGTAACGCGAGACCTCGCGTTCGAT
CGAACGCAGGATGTCCGTGGTGAAGCGCTGCTGCTGGCGGTTGGGGAACAGGGCGATCGC
CGCGCGCTGCAGGCTCTGCCCGTAGATCATGAAGAACAGCGTCAGCAGCACCACGGCCAA
CACCGAGGCAGCCAGCCGCGGCGCACGGGTCAGCATGCGGTAGGGGTCGTCCAGCTGGGT
GCGGATCACCTGCACCTTGTGGTTGCTGTCACCACCGGCCACGCGGGCGAAGTTTTCCGC
CGCCTGGTTGGCCTGCTGCACCGGCTTGGTCAGGTCCTGCACCTGGCGGGCGACCTTGCG
CAGCTGCTGTGGGGCTTCCTGCGCCCATTCCATCGCCGGGCCGATCAGCTGCACGGCCAG
CGAACCGGTCACGCCCAGGCCGGCGCCGAGGATCAACAGTGCGCCCAGCGCGCGCGGAAT
CCACAGCTTCTGCAGCAGGCGCAGGATCGGGTTGCCGACCAGGGCGAAGAACATCGCCAG
CAGCACCGGCAGGATGATGTCCTGCGCGGCCCACAGCGTGTAGCCCACCGCCAGGGTCGC
CAGCACCACCAGCGACATCGGCCCGCGCGGGCGCGACGGTGGTGGCAGCGCTGCCTCTGG
CTCGTCGGGGCCGGCCGGTGGCGGGGACAGGAGGGACTCGCTCATCGACGCATCAACCGG
AAAGGGGAGCGCATTATCCGCCGGCCGCGATCGGCGCGGCGGATTCCATGGATCAACGTT
CGGACAGCTCGGTGGCCGCTTCGGCCGGACGCGGTCCGCGCAGGTCCGGTTCTGGCTCCG
GCACGGAGCGTGGTGCCGGTGCCGGCCGTGCTCCGGCAGCGGAGGCCGCTGCCTGTGCCT
GCTCGCTGGCATCGTCGGCTTCTTCGGCCGCATCGTCGGCGGTGGCCGCAGCCTGCGCCG
CCATCGCCGTGGCGAACGCCGCCTGCGCACTGGCGAACAGGTTCGAGACCGAACCGACCA
TCTGCAGCCAGCGGGCACCGTTGACCTTGCCCGGCACCTCCAGCTTGCCGGCGATGAAGC
CACCGGCCAGGCCGACCACCACGATGCGCAACGGCGACCAGCCCTGTCGCCATACCTGGC
CGAGGGTGGACCAGTGGTCCTGTGTCTCGCCCAGGCGCACGGTCACCACCTGTTCGCAGC
GTTTTACCCGCCGCTGCAGCGCGCCGAACTTCATGGCTTGCCCTCGGGCAGCTGCACGCC
GGCATCAGGGTCGTCTTCGCTGGGTTCGTCAAACAGGCCCAGGCGTGACAGCTGACGCCG
GGTGGCGTGCATGCCGGTGTGGTGGAAGAAGTAGGACACCCGCCAGATCGCATAGCCGGT
GACGGCCAGGCCCAGCAGCGAGGTGATCAGCAGGGCCTGCAGCCAACTCAGGCCCCAGCT
CTGCAGCAGCGCGATGAGGGTGGCGGCCATCAGCAGCCACGCCGAGGCACCAAACACGAT
CGCCACGCCGGCCCAGGCCAGCGCACGACCGAATGCGCTGCGCGCCAGCGCGAAGTCGGC
CGAGGCCAGCCGGCGCAGTGAACGCAGCGTGTGCTTGGCCGAATCGGCAGCGGCACGACC
GGCCGCGCCGACCTGGCGGATGCTCTCATCCAGCGGCGGGGTGGCCGCCGGATCAGGCGC
TTGCGTGTTGTCTTCGCTCACGCTGCGGCTTACTTGTCGCTGCTGCCGCGGGCCAGCTTG
GCGATGATCCAGCCGGCTGCGAAGGCGACGCCGAACGAGGCCAGCGGACGTTCGCGGATC
AGTTCGGCGGCGCTGTCGATCAGGTCCTTGCCCTTGTCCATCAGCGCATCGACCTGTTCC
TTGGCGGCGGCACCGCCGAACTCGGCGGCGGCCAGGCCGGACAGTGCACTGTCGGACAAT
TCAGCCTTGACGTTGGCCTTGCCGATGCGAAGCTCGTCGGTCGCTGCACCGGTTGCACCC
TTGATCGCACCGCCGGCGGCCGTAGCGGCCTGCTTCAGGTGGGAACCGGCTTCACCCAGG
TGTTCCTTCAGGTTCTCGGTATTGGTGGGGCTCATCGAATCACTCCTGTTGCGATGGGGG
AACGGGAGTCGGCGGTGCCGACCTGGACTGACAGCAATAGCATTGCCGGGGTATAGGGGG
TGTTACGGCAGGGCGATCAGCGCATCACGAGCTGGCCCTGCTGCTGGCCATTGTTGCGCA
GCACGCGCAGCACCAGCGTCGGCGGGCGCTGCTGGAAGTTGGCGCGCCAGCTGGCCAGGT
CGGCGAATTCACCGACGGTGGCATCGGTGATGATGTCGCCCTGCTGCAGGCCGTTGCTGG
CGGCGCGGCTGCCGCGCTTGACCTCGCTGACCAGCACGCCGCTGGCGCCTGACTGGCGCA
GCGACTCGGGCAGGTCGACGAAGGTGGCCCCGCCCAGGCGCGGGTCCAGGCTGTCGCCGG
TGACCGCGCGTGCCTGTTCCTTCAGCGTCGCCTTGATCTGCAGCGGTTTGCCTTCGCGGC
GTACGTCCAGCGTCATCGGGCTGCCGACCGCCGCCAGGCCTTCCACGTTGTGCAGGGCTT
CGGCGCTGTCCACGCGCTGGCCATTGGCCGACACCACCACGTCGCCCGGCTTCAGGCCGG
CGGCGGCGGCCGCCGAACCGGCCAGCACGCGGGTGATCAGCGCACCGCGGGTTTCGCCCA
GGCCCAGGCCCTGCGCGATCTGCGCGGTCAGGTTCTGGCTTTCCACGCCCAGCGTGCCGC
GCACCACCACGCCGTGCTTGACCAGCTGGTCGACCACGCTGCGCGCCAGGTTCGACGGAA
TCGCCAGGCCCAGGCCGATGTTGCCGGCCATGCTGCCCTGCGGGTTGAAGCTGGCAGTGT
TGATGCCGACCAGTTGGCCCTGCAGGTCGACCAGCGCGCCACCCGAGTTGCCCGGGTTGA
TCGACGCGTCGGTCTGGATGAAGTTCTGGTAGCCCAGCCCGCGGATGCCGCTGCGGCCCA
CCGCCGAGACGATGCCCGAAGTGACCGTCTGGCTGAAGCCGAACGGATTGCCGATGGCTA
CCACGAAGTCGCCCACCCGCAGCTGGTCGCTGTTGCCGAGCTTGATGTCGGTCAGGTTCT
GCGCCGGAATGCGGATCAGCGCGATGTCGGTATCGCGGTCCGAGCCGAGGAATTCGGCCT
TGACCGTGCGCCCGTCGGCCAGTGTCACCTGTACGTCATCGGCGTTGTCGATGACATGGT
GGTTGGTCAGCACCAGGCCCTCCCTGGCGTCGATGATCACGCCCGAGCCCAGCGATTCGT
TGATGCGTTCCTGCGGGATGTCCGGGAACAGGCGGCGGAAGAACGGGTCGTTGAAGAAGG
GATTGCGTACGCGCACCACCTGCTTGGTGTTGACGCTGACCACGGCCGGCATCGCCTTCT
CCAGCATCGGTGCCAGTGACGGAACCTGCTGCCCGGCCACTGCGGCTGGCAGTGCCGCCA
TGGTCGGCACCACCGCTGGAAGCGGAGCGGCATCGGCACGGTTGTCCAGGTGGGCGTTGA
TGCCGGTGGCAACGAAGCCACCGAAGGCGGCGGCGATTGCGAGCGTGAGCAGGGTAGGTA
GCGGTCGCATGGGAGTCGGTTCGCTGGCGGGAATGGGGGCGGTTCGGCTCTACGGTAAAA
CAAGCTGAATGAGTGTGTCGCGATCTGGATAAATGCGCCATGAAAACCCGGTGCCCGGAA
CGCGGGTCGGCATCGCCCTCTGTGGGGCGGTGGCGACAACATCGGGCGTGCTTCTCAACG
TGCCGACGTCGGCCGAAGCGCGTGTGGATACAGGCCGATACTTGCGCAGTTCTGCGCATC
CTGGTGCCGCGATGCGCCATATTGCATGCCTTCCGCGGCATCCGGGCGGGTGCACACAAC
CAATGCCTGTCACGACGCGGATCATGCGGCGCAGCACTGAAAAAAAGGGGTTTCCTGTAA
ACACGGTGTGCCTGCAGGGATGGTCGACTACACCATCGCCGTCGCAGCAGATGCGATTGG
TGGCGCATGCCCCGTTCCACGATCGTCAATGTCGGTATAGCATCGCCCCGTTTTGATACT
TAAGGCCCCCAGGAGGGCAACATGAGCAACGGTAATGGTGTGTCGGTCGTGACCGACGCT
GTCGAGAACGTCAAAGAAGCCGCCACCAACGTTGGCGAGACCATCGCCCACGCTGCCGAA
GACGCAGTGAAGTCGGTCAAGAAGACCGTCAAGCGCGCCACCAAGGCTGCCGGTACCCGC
GTTGCCAAGGCCAAGAAGGCCGTGGCCAAGGTCGAGAAGACCGTTGCCAAGAAGGCCGAA
AAGGCTGCCAAGTCGGTCGGCAAGACTGTTGCCAACGCCAAGAAGAAGCTGGAAGCGGCC
AAGAAGAACGCCAAGGCCGAAGCCGCTGCCCTGAAGAAGGAAGTGGCCAAGAAGAAGGCC
GCTGCAGGCAAGGCTGTGACCAAGAAGGCCGCCGCTGCCAAGAAGACCACCAAGGCCGCC
ACCAAGGCTGCCGGCAAGAAGGTCGCCACCGTGAAGAAGGCTGCCACCAAGAAGGCCGCC
GTCGCCAAGAAGACCGTTGCCAAGAAGACCGCGGCCGCCAAGAAGGTGGTCGGCAAGAAG
GTCGCCACCGCCAGGAAGGCTGTGGCCAAGAAGACCGTCGCCGCCAAGAAGGTTGCTGGC
AAGAAGGCCGTGGCTGCGAAGAAGGTTGTCGGCAAGAAGGTTGCCGCCACCAGGAAGGTC
GCCACCAAGAAGACCGCCGCCGCCAAGAAGGTTGTCGGCAAGAAGGCTGCCGTCGCCAAG
AAGGCCGTCGGCAAGAAGACCGCTGCTGCCAGGAAGGTTGTCGGCAAGAAGACCGCCGTT
GCCAAGAAGGCAGTTGGCAAGAAGGTTGCCGCTACCCGCAAGACGGTTGCCAAGAAGGCT
GCCCCGCTGAAGAAGGTCGCCGCCAAGAAGGCTCCGGCCAAGAAGGCCGTGCGCAAGACC
GCCAAGCGCAAGTAATCGCGCCGTGACCAAAGGCCCTGCCACCCACCGGGTGGTGGGGCC
TTTCGCGTTTCCGGGACACTGTCCGGGCCAAGATGCAGGTTCTTTCCGCTGGAGCCCCGG
GCATGCGCGGTATCGACTTCAGTTCCTGGCAGGGCGTGCTGTCCACCTTGGCCGGCCTGG
TCCTGATCACCCTGCTGGGCGTGGGCATCCGCCTGCTGGTGATGCAGACCCTGCAACAGC
GCCGCGAGCGCGAGAACCGGCAGATCAACGAACGGCTGCGCACGCTGATGGCGGCCTACA
AGACCCTGGGCGGTTCGTTCACCGGCGAACTGGGCGTGGATCCCAGCCATCGCCGCGACC
TGCGCCAGCGCGAAGATGCCGAAGGCATCGCCGAACCCCGCTCGGATCGCGCGCGCCGCA
TCCGTGATGCCGTTGAAGCGGCGCTGTCGGACATCCTGCTGCTGGGCACCGACGAACAGG
TGCGGTTGGCTGCGCGCGCTGCCAACGATCTTGCACAGGGGCGACCGGTGCATACCCACG
AACTGGTGGTCTCGCTGCGCGACTTCGTGCGCGAAGCGCTGGACCTGGCGCCGATTCCGG
CCGACCTGCAGATACCGCCGCAGGGGCCGACCCGGCCGGGCGGTGCCAGTGGCAAGGGCC
GCAACGACGGCGATGCCAAGGGCGGTCGTGCGGGTGGAGGCGGCGGTGGCGGAATGGGGG
CCGGCATGGGCGGTGTGGGCCTCGGCGCCGGCGCCGCACTGGGCGCCGGCCATGCCTCCG
CCAGCGATGAAACGGACGCGCGCTGAGCACGTCCGCCCGGTTCAGCGGGTCAGTTCGTAG
ATCGGCACGAAGCCACCGTAGATCATCCGCGCGCCGTCGAACGGCATCGGATTCGTCGCC
GGATCAAACCTTGGGTCTTCCATCATCTTCTTCATGCCGGCGTCGCGGGTCGGCTTGTCC
GGCCATTCGATCCAGGAAAACACCACCGTCTCGTCCGGCGTGGCTTTCACCGCGCCGAAA
AAGTCGGTGGTCTTGCCGTGCGGCACGTCGTCACCCCAGCACTCGACCACGCGCAGCGCG
CCGTACTCGATGAAAACGGGATCCCCTGTGCGTGCATGGGCGAGGAACTTCTCTTTGTTG
GCGGTGGGCACCGCCAGGACGAAACCATCGATGTAGCTCATTGCCTGCCTCCGGATGGAC
CGTGCCGCATGCACGGCCTTCAAGTACACGACGAACCAGGGCGTCGGGGATCGACATCCT
CTGGGCGCCCGTTCAGCCCGGGCCACCGGGCAGCGGTGCCAGCACCGTATCCGGTGGCTG
CTGGCCGGCCAGGTGGCGCACGAAGTAGTCCCACATGCGGTGCGTGTAGGTAGCGTCGTT
GCGGAACAGCTCGTGGTCCTGCCGGGCCAGGTACAGCAGGTCGTAGCTGCGCTGGGCCTT
GTTCAGGGCGGCGGCCAGCTGCAGGGTCAGCGCCGGCGGTGCGTTTTCGTCCAGCTCGCC
ATAGACCAGCATCAGATGCCCGCGCAGGTTGCCGGCCAGCGCTGCGTTGTCGAGCCCGGC
AAAGGGCGCCGGCACGCCATCGGTCATGGCCGTGGCTGGCAGCACGCCACCGAACAGCCG
GTCCATGCCGTGCAGGGCGCCGCCGTACATGCCCTGGAAATTGTGACTGCCGGCCGAGGC
CACGCCTACCTTGTAGAACGCCGGGTAGCGCAGCAATGCCCGCGCCGCGCTGTAACCGCC
GAACGAATGCCCGTAGATGCCGACCCGCTGCAGGTCGATGCCCGGGTAGCGTTCGCCCAG
CTGGCGCAGCGCGGCCACATGGTCATCCAGCTGCACATCGGCGCCGTGCAGGAAGCTGCT
GTCATGGAAGGCCTTGTCGCGGCCGCCGGTGCCGCGCGCATCGATGCTGACCACCACGAA
GCCAAGCTCGGCCAGGCTGGCCCGTGACACCGGATTCAGCGCGGACACTGCCTCGGCGTA
GGTCACCGGGGCATTGCTGATGAAGGCGCCGCCGTACATCGCATCGATCACCGGGAAGCT
GCCGTCATCGCGATAGTCGCGGGGCAGGTAGACGGTGGCGAAGATCGGCGTGCGCCCGTC
GGCGGCCAGCAGACGTTCGCGCTGCGGTGGGCGCCACCCCGCAGCAAGCACTGCCCGGTT
GTCCGCCGCTTCCAGCACCAGCAGCTCGCGACCGTCATCGCTGGCCCGCAGCACGGTGCG
TGGTGGCTGGTCGAGACGGGAAACGGTATCCACCAGATAGCCACCATTGGGCGACAGCGC
CTGGGGTGCGCGCCCGCCGAACAGCGCGCCGGTACCGGCATCGGCCATGTGGTCGTAGCC
ATCGGCGGCCAGGCGCTGGACCGGCCCTCCCTGCAGCGATACCCGGTACAGGCCGCGCAC
GTAAGGATCGCCCGCGTCGAAGCCACCGGCGCTGAAGTACGCCCAGCCACCGACAGCGTC
CACACCCAGCAGGTCGCGCACCGCCCAGTGGCCGCGGGTGAGCTGGCGCAGCACTTTGCC
GTCGGACAGGCGCACCCGGTACAGGTGACCCCAGCCATCGCGCTGCGAGAACCACACGGC
GGTGTCCTGCCCGGGCAGGATGGCCACCGCTGGCCGGTTGTAGGAATACACGTTGAGCTG
CAGGCGAGTGTCGCTGGCTTCTTCCAGAACCGCGCGCAATGCACCGCTGCTGGCATCGAT
CTCCACCAGGCGCAGCCTGCGCGGTGTGCCGAAGTGCGCGATCACGGCATACAACCGATC
GCCGTCCCAACCCAGGATGCCGGCCTCACTGAGCGTGTTCCAGCCCTCGGGCAGCGCGAT
GTCATGCTGCCTGCCGCTGCGGGTATCCACCACAAACAGGGTGTCGCGCACCTGCTGTGC
ATCGCCCAGCACCCCCAGCTTCACGGTGTGCACGCGCGGCCGCGCGCTGTGGGTCGGGCT
GCTTTCCAGATAGGGGTAGTCCTGCAGCGCGCGTTCGTCGTAGCGGATGCCGGCCACGTA
GCGCCCGTCCGCAGACCAGCCAACCGCGAACGGCCGCACCGCCATCCGGCCCTGACGGCG
TGGAATACCGCGCAGGGCGAAGTCCGGCAGCACGCCATAGCCATTACCGGCTTCTCCGCC
GTGGGTCAGTGCCCGTGGCGCCGTGCCAGGCGACTGCAGCCACAGGTTGTTGTCGCGCAC
CTGCAGCCACGCATCGCCTACGGGCGAAGGCAGTGCATCGGCCGGCGGCCGCGCATCCGG
CGAAGGTGCGCATTGCCAGCGCGGCCATTGGCAATCGACGGGCACTTCTCCGCTGAACCG
CAGGCGCAGGCCATCGTCCGCCTGCTGCACGCTGGCCAGGCGCAGGCGTGGCCCGCTGGC
ACCGAGCGGTGCAACCGCAGCGTCCAGCGCAGTGGGTTCGAACAGGGTCTGGCGTGTCGC
CTGGACCGGATCGACCAGTACCGCCTGGCGCCGGCCCTGAGTGTCTTCGCGCTCATACCA
GAATCGTCCATCGGCCAGCCAGTGGGGCAGGACCGAAGCATTGCGCAGCGCACCGCGCAG
ATGACTGTCATGCACGCGTTCGGCGCGCTGGTAGTCGGTCGCCTGCAGCGCACGTGCAGT
GTGTGGCGACAAGAGGGCAATGCAAGCAAAGACAGCGGCGCGGACACACGTCCGCAGCGG
ATCGGAAACGAGCAAGGCAGCCTCCTGTTGCAATCGTCGAAGGATTACAGATGCACGCGC
GCCGCGCGCGTATGCCAGACGGAGCCTGAATCAAGCCCAAAAATTCAGCAATGCGAAGAC
CACTGTTTTCAGGGAGCGTTGTGGCGAATAACGGAGAATTTACATTCCCGATGCGATGGC
GCCCTGGCGCTGCTGCACACCATAAGAAAGTAAAGGTGTACCCCCATGAAGAATTCGCTG
ATTGCTCTGGCCCTGGCCGCTGCCCTGCCGTTCACCGCTTCGGCTGCTGAGAACCTGTCG
TACAACTACGCTGAAGCCGACTACGCCAAGACCGACGTCGATGGCATCAAGGCTGACGGC
TGGGGCGTCAAGGGTTCCTACGGCTTCCTGCCGAACTTCCACGCGTTCGGTGAATACAGC
CGTCAGGAAGTCGACCACACCAACATCAAGGTTGACCAGTGGAAGGTCGGTGCCGGCTAC
AACGTCGAAATCGCTCCGTCGACCGACTTCGTTGCCCGCGTTGCCTACCAGAAGTTCGAT
CGCAAGCACGGCCTGGACTTCAACGGCTACAGCGCTGAAGCCGGTATCCGCACCGCCTTC
GGTGCCCACGCCGAGGTCTACGGCATGGTCGGCTACGAAGACTACGCCAAGAAGCACGGC
GTCGATATCGACGGCCAGTGGTACGGTCGCCTGGGTGGTCAGGTCAAGCTGAACCAGAAC
TGGGGCCTGAACGGCGAGTTGAAGATGAACCGCCACGGCGACAAGGAATACACCGTCGGC
CCGCGCTTCAGCTGGTAATTGCTTCCTCGGCGCGCCTGCGCGCTGAAGATGCCTCGACAG
GCCCGGCCCATGCCGGGCCTGTTGCGTTTCCGGCTGGGCAAACGCTACCTGACCGTGTTG
AGGTGGACGGGCGGCATTGCAACGAATTGGATTCCGCAGGCGTCGGCTGCGCCCTAGGGT
GAGTGGCCTGTCCTGCAGGAATGCAACGATGCCCCCGTTTCCCTCGCCCCGCGATTCTCC
CTGCCGCTTGTTGCTGCTGGATCCGCATCCACTGTTGCGGCATGGCGTGCAGGAACTGCT
GGCCCGGCAGGCGGGCCTGCAGGTCGATGGAAGCTATGGCCGCAGCGGTGATCTGCTGCA
GCGCCTGCAGCAGCAGGCAGCTGCGATCGATCTGCTGCTGGTTGACGCCTTGCCGATCGG
TGACAGCGGGGAAGGCCTGGAACTGCTGCGGCACGTGTCACGACATTGGCCGGCAGTGCC
GATCCTGGTGCTGTCCGCACACTGCAACGCGGGTGTCGTGTCCTTGGCCCTGCAGGCCGG
TGCGCGCGGATTCCTGTCCAAGGCCTGCGCGCCGCAGATGCTGCTGCGCGCAGTGAGCGT
GGTCGCCCGCGGCGGGCGCTTCGTGCCGCCGGAGCTGCGTGCACAGTTGAACCAGTCCCG
CCGGCAGCGCCAGCAGTCCATGCGTTCACCACGGTTGAGTACGCGCGAGCGCGCTGTCCT
GCAGTGGGTGCTGCGTGGCTGCAGCACCGGCGAGATGGCACGCCGCAGCGGGCGTGCGGC
CAGCACCATCAGCACGCAGAAACGAGCGGCATACCGCAAGCTGGGCATCCGCAACGATGG
CGAGCTGTTCCGGTTCCGCCATCTGATCGACGCTGATTGAGGCGGGGTTACTCGCCCTGG
TACTGCTTTTCTTCGACCAGGGCCGAACCGGCCACGCGGTTGATCTCGTTCTTCACCTGC
ACGCGCTCGCCATTGGTGCCATAGACACCGCGTGCCAGCTGGATGAAGGCATCGTCGAAC
ACCTGGGCCGCTTCTTTGTCGCGCAGCTGGTCCTGGATGTCCCACATGCGCTCGTTGATC
ACCTTCAGCTGCTGCTTCAGCGCGGCCAGTGCCGGTTGTGCGTGCAGCAGCTGCTGCAGC
AACGGCAGCAGGCCGTCCAGCTCGGTGCGGACGTTGGCCAGCTTGGCGGCATCGTCGATG
CGCTCGGCCTTGATCTCGAGAATGGTGATCTTGTCGATCAGCTCGCCGATCGATACCGGA
GTCAGGATGGCGTCCACGCGGTTGGTTCCTGGAAACAGGGCGCCATGATACCGCGCTGCT
GGCATTGGCCGCAGTCCACGGGATTTACGCCGAATTTGCGCCACGGGCCCGGCAGCACCC
TCGATCCGTTACGGCCCTCGCCTCGACACTGCGTTCCCGGCGGCGTGACCGCCTTCGACG
AGGAACACAGTGCAGTGAACAGCAAGGGGATGATGGCGGCGCTGGTGGCCGCCCTGGCAG
GGCTGCTCGGGATCGGCAGCGCGCAGGCACAGGTGCAGGTCAGTGGCAGTGCGGAGTTGA
CCAGTGACTACGTATGGCGCGGCAGCTCGCAGAGCGACGGCGACCCGGCGGTGCAGGCCG
GCGCGAAGGTCTCGATCCCAGCGGGCTGGTACGCCAGCGTGTGGGGGTCCAACGTTTCGT
TCAAGCCGGACAATGGCGCGCGCAGCGAGTTCGACCTGGTGGCGGGCTGGTCCGGCGCAC
TGGCACCGGACTGGAGCCTGGATGCCAACCTGACCCGTTACGTGTACCCGGGCACCGGCC
GCGCGCTGGACTGGACCGAGCTCAACACCACGGTGACCTGGAAGCAGCGCGCCTGGCTGC
AGGTCGCCCATTCCAACGATGCGTTGGCCGGTGGCCATCGCGGTACCTATGCCCAGCTGG
GTGTGCGTGTGCCGTTGCACGAACGCCTCCGCCTGGAAGCGGCGGTGGGCCAGTACTGGC
TGGCCACCGCGCAGGGTCCGGATTACCTGCATGGCCAGCTCAGTGCCATCGCCTCGCTGG
CCACGGCATGGGAACTGCGCGCCACCGTGCATGACACCGACAGTGCGGCCAAGCGCCTGT
TCCCCGGCAACGCCGGTGGGCGATGGGAGCTGGCGCTGCAGGGCAGCTTCTAGTCGGCCA
GCGACGCCTGGCGCGCGCGCAGCGCGCCGGGCAGCCACAGCAACAGGGCCAGCGCAGCCA
CGGCAGCGCCGGCCACGCAGACGCCGGTCCAGCCGAAGCGCTGGTAGACCTGCGCAGACA
GCAGCGAACCCAGCGAACCGCCGATGAAATAGCCGGTCATGTAGCCGGCATTGAGGCGGT
TGCGTGCCGCCGGTTGCAGCGCGTAGATCAGGTTCTGGTTGCTGACGTGCAACAGCTGTG
CGGCCAGGTCCAGCACCACCACGCCCACCAGCAGCGCCAGCAGCGAGTGTGCCGACAGCC
CCAATGGCAGCCACGACAGCAGCAACAGCAGCAGTGCAATGGCGGTGGCGCGCCCGGTCT
GGCCACGGTCGGACATGCGGCCAGCCAGGCCGGCCGCCAGCGTGCCGGCCGCGCCGACCA
GCCCGAACAGCCCGATGGTGGCGTCGCTGTAGGCATACGGCGGCTGTGCCAGCAGGAACG
CGAGCGGGGTCCAGAAGATCGCGAACATGGCGAAGCTGCAGGCGCCCAGCAGCGTACGCT
GGCGCAGCACCGGTTCCTGCACGAACAGCACGCCGATCGAGCGCAGCAATGCGAAATAGC
CCAAGCCGGCGCTGTGGTGGAATCGCGGCAGACCGCGCTGCAATGCCAGTGCGGTCAGCA
CCAGGGTGGCAGCGGCGATCGCATACACCAGGCGCCAGTCGCCCAGGCTGGAAAGCAGGC
CGACCACGGTGCGCGCCAGCAGGATGCCCAGCAGCAGGCCACTCATCAGCGTGCCGACCA
CGCGACCGCGATGTTCCGGCGCGGCCAGCGTAGCGGCGAACGGCACCAGCACCTGTGCCA
CCACCGAGAACAGGCCGGTGATCGCGGTGCCGACCAGCAACCAGGTCAGCGACGGTGCAC
AGGCGCTGATCACCAGCCCGCCGGCCGACAGCAGGCTCATCACCACGATCAGGCGGCGGC
GTTCGAACAGGTCTCCCAGCGGCACCAGCAGGATCAAGCCGGCGGCATAGCTCAGCTGCG
CGGCGGTAACGACCATGCCGACCTGGCCGAACGGCACACCGAAGGCGTCGGCGATGGTGT
GCAGCAGTGGCTGCGCATAGTAGTTGCTGGCCACGGCCACGCCGGTAGCCACGGACATCA
GCAGCACCTGCCAGCGGTGCAGGGGGGGGAGGGACGGGCTCACGCGGTGTTCCAGGAAGC
GGGGGGCACAGTGTCCACCTGCTGCGGACATGATGGAAATGAATCATCATCATCCATGCC
ATCTGGAAACGAGATAATTGGATGAATCTCAAACAGCTCGAGTTTGCCGTTGCCTTGGCC
GAGGAGGGCAATTTCACCCGTGCCGCCGAACGCTGCCATGTGGTGCAGTCCGCGTTGAGC
CACCAGATTGCCTACCTGGAGCAGGAACTGGGCACGCCGCTGTTCGAGCGCCTGCCGCGG
CAGGTGCGGGCGACGGCAGCGGGTGAGGCGCTGCTGGTGCACGCACGCCAGGTGCTGGTC
AGCCTGCGCCACCTGCGCGCCGATGTGGCTGCGGTGAGTGGCGAGGTGCGCGGGCTGCTG
GCGATCGGGCAGATCTCCTCGCTGACCGATATCGATGTGGTGGCGATGCTGGCCGCGTTC
CAGCAGGCGCACCCGCAGGTGGAATTCCAGTTGCGGGTGGACAAGAGCGAGGACCTGATC
GCGCAGGTGCAGTCGCGTGACCTGGATGTTGCACTGGTGGGGTTGGCGCCCTCGGCCGGC
CTGGACGGGGTCTGCCACCAGATGCTGCAGGAAGAAGACCTGGTGGCGGTGCTGGCCCCC
TCGCATCGGCTGGCTAGGCGCAAGCGGCTGCCATTGACCGAATTGCAGGACGAGGCGCTG
GTCGACTTCCCGCGCGGCACCGGTGCGCGGCGGCAGACCGACGATGCTTTCGTCGCCGCT
GGCCTGCCGCACACGGTGCGTTTCGAGGTCAACCTGATGGAACTGGTGGAGCGCTTCGTC
CGCCATGGTCTGGCGGTTGGCATCGTGCCGGCGCTGATCGCCGAAGGCTTCAAGGGCGTA
GTGCGGATTCCGCTGCAGCCGACCCCGACCCGCCGCGTGCACCTGGTCTGGCAGCGGCTG
CCGACACCGGCGGCGCGGGCGTTCGTCGAGGCCGTGCTCAGCCGCGCAGGCGCAGGCTCA
GGCCCTTGAGGAAGTTGCGCAGCATCTGGTCCAGGCAACGCCGGTAATTGGTGTGCCCGG
GCTGGCGGAACAGCGCGCCGACTTCCGACTTGGAGACGTTGAAACCGGCGCTGGCGAAGA
TCTCCATCAGATCGACGTCGCGCAGCTGGAACGCCACGCGCAGCTTCTTCAGCACCAGGT
TGTTGTCGATGCGGGTTTCCACCGCGCGCTGCGGCTGGCTCTCGTCGCGACCGCGCAGGT
GCACGATCAGGCCATCGAGGAAGTGCGCCAGCGCGCTGTCGCTCATCGCTTCGAAGCCGA
CTTCGTCCTCGCGGCGGAGCCAGGCCTTCACCTGTTCGGGATCCACGGCGAAGGCCGGGT
CGGCCATCTGGCACAGGGTCACCACGTGGTGGTCGCCCAGGTCCAGGGAATAGCGCACGC
TGCGCAGGACATCGTTGTTGATCATGGTCCAATTGTAGCGGCCCCTGGCGTGTCACCGGA
GTGTCATCGAACTGCAGCATCGTGGGCACTCGTTCGCTGAGACCCTTGCATGCGCCGGTA
TCTGTTTTCCGCACTGCTGCTCGCCAGCAGCTTCGCTGCCTTCGCCCAGGACCGCTTCGT
ACCCGTCGAGCGCCGCCTGAGTGCATCCCAACTGGCCGAGGTCGGGCTCAGTCAAGCGCA
GTTGCAGGCGCTGAACCGGGTACTGCGCGAGGCAGAGCGCGCGGCCACCGGGCCGACGGC
AGCGGTGGCCCCCGCCGCTGCGCCGCTGCCTGCCAATGTGCCGGCACCGGCAGCAATGCA
TCTGGGCCTGGAAGAAGGACCGGTCAATGCACGCGTGGTCGGAGAGGTCGCAGGCTGGCA
GCCCGGCACGCTGTTCACCCTTGATAACGGCCAGCAATGGCAGGTGATGAAGGGGCAGAT
GAAGCTGCGCAAGGTGCTGCAGTCGCCGCAGATCGCCGTTGTTCCAGGAATTGCCGGGCG
CTGGTTCCTGCAGGTCGACGAAGACCTGCCCAAGGCCAGGGTGTTTCGCGTGCGTTGAGC
CGTGCACGCCTCGGGCGTGGTCAGGCGGCATCGACAACGCAAGGGCGGGCCGACGGTGCC
AGAATGGGCGTCCGGTTTTTCCCCCTGGAGTTGCCTGATGACCCGCACTGTCCTGATTAC
CGGCGCCACGTCCGGCTTCGGCGCCGCCGCCGTCCACCGCTTCGCCCAGGCCGGCTGGAA
AGTGATCGCCACGGGCCGCCGCGGCGAACGCCTGCAGCCGCTGGTCGATCGCTACGGCAA
GGACGTGGTGCATGCCGCCGCCTTCGACATCCGCGATCCGGTTGCGATGGAAGCGGCGCT
GCTGGCACTGCCGCCGGCCTTTGGCGAGATCGATCTGCTGGTCAACAACGCCGGCCTGGC
GCAGGGCACCGCGCCGGCACAGAGCGCCAAGTTGTCGGACTGGACCACGATGATCGACAC
CAACATCACCGCGCTGGTGACCCTGACCCACCGCCTGCTGCCGCAGCTGGTGGAGCGCAA
GGGCGCGATCATCAATATTTCGTCGGTGGCCGGCGTCTACCCGTACCCGGGTGGCAACGC
CTACGGTGGCACCAAGGCTTTCGTCAGCCAGTTCTCGCTGGGCCTGCGTTCGGACCTGCA
CGGTACCGGCGTGCGCGTGACCACGATCGAACCAGGCATGGCTGAAACCGAGTTCACCGT
GGTGCGTACCCACGGCGACCAGGCGGCGTCGGACAAGCTCTACAACGGCGCCAACCCGAT
GACCGCCGAAGACATCGCCGAACAGATCTTCTGGGTGGCCAGCCTGCCGCCGCACCTGAA
CATCAATCGCCTGGAACTGATGCCGGTCAGCCAGTCCTTCGCCGGTTTCCAGGTCGCCCG
CGAAGGCTGACCGCCGATTGCAGAGTCGAGCATGGCTCGACTCTGCAGAAACAAGAAAAA
GCCGGGCAATGCCCGGCTTTTTCATTCACAGCGGCAGGCTTACTGGGCCTTGATCGCCAT
CGCCTGCAGGCCGGTGCCATCCAGCTTCTGCTTGGCTTCGGACAGTTCACCGGCACTGCC
ATACGGCCCCATGCGCACGCGGTACACGGTCTTGCCGTTGATCTGTGCTGACTCCACGCG
TGCCGCAAGTCCCATCATCGCCAGCTTGGCCTTGGTTGCTTCGGCATCGCCGGAGGCGCC
GAAGGCGCCTGCCTGCAGGATATAGCGGGCGTTGTCGGCGGCCGCGGGTGCGGCAGTGGC
CGGGGTACCCGCCGTTGCCGTTGCGGTTTCCGCGCGCGCTGCCGGCGTGGCGGCGGCGGT
GCTGGTCGAGGCCGTGCTGGCCGGCGGCGTTGCCGCAGCCGGACGTTCACTCAGCGGTGC
CGGCAGCGGACGGCTGGTGGCGGTCACCTGCGCGGTGCTGGACACGCTGGCGGTGGCCGC
CGGTGCCGGTGCGGTCGTGGTCGCCGGCGGAACCGGCTTGCCTTCCAGTGCCGCCTGCGC
GCGCTGCGCTTCCGCCTTGGCCCGGCGCTGGTCTTCGGCACGCGCGCTGGCGGCCAGTTC
GGCGTCGGACATCTCGACTTCCTTGCCCGGCAGCAGGGTGTAGAAGTCGTACTGGGTGGC
GGCCGGCTTTTCCGGTTCGGCCGGCTTCGGCGCAGCCGGCTGCGCGGCCGGCTGGGTACC
GACATCGCTGTCGGCATCGGCGACCGGGGCCGGCTGCGCGTTCGGGTTCGGCTGCGGACC
GGCGCGCAGGAAGCCATCGCCCTCGCCCTTGAACAGGTTCGGCGCCGCCAGGAACACCAC
GGCCGCGATCGCTACACCGGCCACCAGCCACACCCATCCGGGGGTGCCCTGGCTGCCGCT
GTTGCGTCGTGCCTGGCTTTTGCCGCGTCGTGCTGCCATGTGTACTGCGTCTCCTGATGC
TTACATTTTTTCCGGGGCGCTGACGCCCAGGAGTTCGAGGCCATTGGCCAGTACCTGGCG
CGCCGCGCAGGCCAGGGTCAGTTTGGCGTTGCGATCGGCGGCATCTTCCACCAGCACCGG
CGTTCCGTGATACCACGTGTGGAACGCGTGCGCCAATTCACGCAGGTACTGCGCCACCAG
ATGCGGTTCCAGCGCCACGCCGGCCGCTTCCACCACTTCCGGATAGCGCGAGATCTCGTT
CATCAGCAGCAGCGAGGCGTCGTCGGCCAGGCGGCCGAGGTTGGCCAGGCCGTTGCCCTG
CTCGTACACCAGGCCCTTCTCCTGCGCCTGGCGCAGCAGGCTGCAGACGCGGGCATGCGC
GTACTGCACGTAGAACACCGGGTTGTCGTTGCTCTGCTGGCGGGCCAGGTCGATGTCGAA
GGTCAGCTGCGAATCGGGCTTGCGCGCGATCAGGAACCAGCGGGTGGCATCGCGGCCGGC
TTCCTCGATCAGGTCGCGCAGGGTGAAGTAGCTGCCGGCACGCTTGGACAGCTTCACTTC
CTCGCCGCCACGCATGACGGTGACCATCTGGTGCAGCACGTATTCCGGCCAGCCCTGCGG
GATGCCCACTTCCATCGCCTGCAGGCCGGCGCGCACGCGGGCCAGCGAGCCGTGGTGGTC
GGCGCCAAGCTCGGTGATCGCGCGCTCGTAGCCGCGCTGCCACTTGGACAGGTGGTAGGC
CACGTCGGGCACGAAGTAGGTGAAGGTGCCGTCGGACTTGCGCATCACGCGGTCCTTGTC
GTCACCGAAGTCGGTGCTGCGCAGCCACAGCGCGCCACCTTCTTCATAGGTATGACCCGA
CGCCTGCAGCTTGGCCACCGCTTCGGCTACCTTGCCGTCGGCGTACAGCGAGCTTTCCAG
GAAATAGATGTCGAAGTCGACGCCGAACGCGGCCAGGTCCAGGTTCTGCTCGTTGCGCAG
GTAGGCCACGGCGAAGCGGCGGATCGCCTGCATGTCGTCCGGGTCCTTGGCGCCGACCAC
GGTGCTGCCTTCCAGGTCGACGCTGGCGCCGGCCATGTAGGCGCGTGCGACGTCGGCGAT
GTACTCGCCGCGGTAGCCACCTTCCGGCCAGCCGTCCTGGTCCGGCGCGATGCCCTTGAT
CCGTGCCTGGGTGGACAGCGCCAGGTTCTCGATCTGCACGCCGGCGTCGTTGTAGTAGAA
CTCACGCTTGGCGTTCCAGCCGTTGGCATCGAGCACGCGCGCCACGCAGTCGCCGATCGC
CGCCGCGCGGCCATGGCCGACATGCAGCGGGCCGGTCGGGTTGGCCGACACGTACTCCAC
GCCCACCGTGCGGCCATTGCCGGACAGGTTGCGACCGTAGTCGTGGGCTTCCTTGATGAC
CGACGCGGCTTCGCGCTGGTACGCAGCCGGGGCCAGGTGGAAGTTGATGAAGCCGGGGCC
GGCGATCTCGACCTTGCTGACGTCCTCGCTGCGCGGCAGCGCCTCGACCAGCGCCTGCGC
CAGTGCGCGCGGATTGCTGCGCGCGGCCTTGGCCAGCAGCATCGCGGCGTTGGTGGCGAA
GTCACCGTGGTCGCGGGTCTTCGGGCGCTCGACCACGAAGTCCGGCGGCAGGGAGTCGGC
GGGCAGGGTGCCATTGGCGCGCAAGGCTTCGATGCCTTGGCTGATCAGGGCGCGGAGGAG
ATTTTTCACGAGGCCTGCTGTGAGAATGAGCGGCGGAATCGCCCATTTTAGCGCAGATAC
CCGCGCCCACGCTGACCAGAACATGCCTGTGGGGGCGGCCGATGGCGCCTGAAGGGCCGC
GCTCAGCCGAACAGCCGCGGCTGGGGCGGGGATAGCAGGCCCCGTTCAGCAAATGAAACG
GGACGACCCTCGCCGACCACGAAGTGGTCCAGCAGGCGCACGTCCACCATCGCCAGCGCC
TGCTGCAGTTCGTCGGTGATGCGGGTATCGGCGCTGGAGGGTTCCGGATCGCCGGAAGGG
TGGTTGTGGCTGAGGATCACCGCCGCCGCGTTGTGCAGCAGGGCGCGCCGCACCACTTCG
CGGGGGTAGACCGGTGCGGCGTTGATGGTGCCGTGGAACAGCTCTTCACAGGCGATCAGG
CGGTGGCGGTTGTCCAGGAACAGGGCCATGAAGACCTCGCGGGCCTGGCCACGCAGCCGG
TGCTGCAGGTAGCGGCCGACCGCCGCCGGATTGTTGCCAACCGCCTCGCCGTGCTCCAGC
TCGGCCGCCAGGTAGCGATGGGCCAGTTCCAGCCCGGCAGCAAGCGTGCAACTGCGTGCC
GGGCCGAGCCCGGGCAGGCGGGCGAGCTCGGCGGCGGGGCGGTCGAGCAGTACCCGCAAT
GGGCCGTGCGCCTGCAGCAGGTCGCGCGCGGTCTGCACGGCATCGCGGCCACCGAACCCG
GAGCCGAGAAACAGGGCCAGCAGTTCGGCGTCGGAAAGTGCCGTGGGCCCGCGCGCGATC
AGCTTCTCGCGGGGGCGTTCCTGTTCGGGCCAGTCGTGGATGGGCATGGCCCCAATCTTG
GACGTTTGGCCCCACCACCGAAATCAGGAAACCGGGATGAGAGGGGTCAGTCGATGCCTA
CCAGGCAGATTTGCAACAAACTTCAATGGATCCACTGATCGCCTTCTCTAGACTTCAACG
GTGTGCTTGGGAGACCCGATGAAGCGACTTTCCCTGATCCTGATTCTTTCAACCTCGATG
CTGCCTGGTCCGGCGGGGGCTGGGGACGCTGCGGCGACCTACGAGGAACTGCCCTCGTTG
GCCAACAGCGGAGTTGCCGTCGTGGCGGCAAGCTTCGATGGCGCTGTACTGGCGGGGACT
GGGCGTCGCGGATGCTGCTTCTCGCAGGCATTCCGATGGTCCCGTCAGGATGGCGTCCGT
TGGCTGTCACCGCGGAACGAGGCAGAGGACAGTTCGGCTCGGGCAATCAGCAGGGATGGT
CAGATCATCCTGGTGGAGACCCGAATCTCGACCGCGATGCAGGTTCTCCGCTGGTTGCGT
GGGGGCGAACGGGTTGCGGTTACCCCGGTCAGTGAATCCCACCAAGGCCTGGCGATGAAC
GCTGATGGGACAGTCGTCGGGGGAGCGCAGTACCTTTACCACTCACCGGATAGCGAGCAG
CCCTACCTGTGGAGCGAGGCAGGGGGCTATCGCATTCTTCCGGCGCCTGAAGGAGCCGAC
GGTACACGTCCTACCCATTTCGACCCGGATCCGGCTGTCATCCATGGCATTTTCTTTGTC
GACGGGCCTGAACCAGGCGATCCCGCGATGCCCATGCGGATCCGGTGGCGAAACGATGAA
ATCGACCCTGCCTCGCTTGTCCCCATGCCGGATGACACGCTCCAGATTGGTCAGATCGCC
TCGGCGCAGTCGCTCCAGGCGGCAGGGATCGATCGCTACGAGCCAATGTCGATCGTGTGG
ATGGATCTGCAGGGCGGAATCCTGCTGGGAAGCGAGCCGTTTTCGAATCAGGCACTGATT
TGGACGCGCAGCAATGGCGTGTGTCGTCTGCAAGACTGGCTGCAGGCACTTCCTGTGGAG
CTCCCTGAAGATACCCGTTGGGAGGGCTCTCTGGTCAGCCCGGACGGACGCGTGTTGGTT
GGCCTTGGGCACCGCAAGGGAGGCGAGGAGCAGGTTCCCTGGCGGGTATCGTCGGAGGTG
CCCTTGGCAGACATTGTCCTTTCTGCCCCTGGTTGCGCCGCTCCAGCTGGCTGAGTCCCA
ATGCCCTAACCGCGCCGGGTCTGCAGGTAGTCGAACAGTTCCTGGTTGTTCTGCAGGCCC
AGCTTGCGCTTGGCTTCGGCCTTCTGCCGGCTGATGGTCTTCGGGCTGCGCCCGCAGCGC
TCGGCGACTTCGTTCACGCTGAGGCCGGCTGCCAGCAGCTCCAGCACTTCCTGTTCGCGT
GCCGACAACGGCGCCGACTGACGCGGAAACAGCAGGTCGCGCGCCTGCAGGTGGTGGCGC
AGCTGCTGGGAGACGAATACCTGCCCGGCCAGCGCGGCGTTCAGCGCGTGGGGCAGTTCG
GCGAAATCGGCGCACTTGTCGACCAGGCCACTGATACCCTCCCGCAGCAGGCTGTCCAGC
AGGCCGGGATGGCGGGCGCCGGTCAGCACCACCACCGGCAGGCCAGGGCGGCGCATGCGC
AGCGCGTCGATCAGCTCCGGACCGTCCGGACCGGCACCCGGCATCGACAGGTCGGTCAGC
ACCGCATCGCAGTCGTGGTGATCCACCAGCTCCAGCAGCTGGGCGCCGTCGCGCGCACTG
CCGACGATGTCCATCAGGTAGGTCTGCAGCACGATACGGATGCCATGCAGGACCACGGGA
TGGTCGTCGGCGATGATGATGCGCGGATGCACGCGGCTCCTCGAAGGTCGGACAGGCCAC
GGCGGGCGGCAGCCAATGTCTGATTCTGCAAAAGCGCAGACCCGTAGAGGTATAGGAAAG
GTCCGAAACTGATACCGGGTGAATCCCGGGTCAACGGAGACGGACTCCATCTGCTGATAG
CCGCCCGCTATGTGCGCCCTGCACCGGGACATTACCGACCATCGGGTAAGCTAGCGCCCT
CGTTTGCACAGGAATTCCAGGTGGCTGACTCCCCCAACGCTTCCCCCGCGCCGGCCCGCG
CGCTGGAAGGTCAGAAACTGCTGTTGTGCGTCGGAGGCGGGATCGCGGCCTACAAGGCCC
TGGAACTGGTGCGGCGCCTGCGCGACGCCGGTGCCCAGGTGCAGGTGGCGATGACCGCCG
GAGCACAGCAGTTCGTCACTCCGCTCAGTTTCCAGGCCCTGTCCGGGCAGCCCACCCGCA
CCACGCTGTGGGACAGCGCCGCCGAACAGGCCATGGGCCACATCGAGCTGGCCCGCTGGG
CCGACCGCATCGTGGTCGCCCCGGGTACCGCCGATCTGCTGGCCCGGCTGGCCCAGGGCC
ACGCCGATGATCTGGTCAGCACCGTGTGCCTGGCCAGTACCGCGCCGCTGACGATCTGCC
CGGCGATGAACCACCGCATGTGGCTGCATCCGGCCACCCAGGCCAACATCGCCCTGCTGC
GCCAGCGCGGCGCGCAGGTGATCGGCCCGGTCGACGGTCCGCTGGCCGAAGGCGAATCCG
GTCCCGGCCGTCTGGCCGAACCGGGCGACATCGTTGCCGCGCTGGCTGCCAATGGCAGTG
CTGCAGCGGCGGTTGTCGCACCGGAAACCCGCGCGCTGCAGGGCCTTCGCCTGCTGATCA
GCGCCGGCCCGACCTATGAAGACATCGATCCGGTGCGTTACGTCGGCAACCGCAGCAGCG
GCAAGATGGGCTTTGCCCTGGCCGCGGCCGCCGCGACGATGGGCGCCCAGGTGGTGCTGG
TCAGCGGTCCGGTACAGCTGCCGACGCCAGCCGGCGTGCAGCGCGTGGACGTGCGCTCGG
CCGCGCAGATGCGCGATGCCGTGCTGAAGTCGTTGCCGGCCGACATCTATATCGGTGCTG
CCGCAGTGTCCGACTACACGCCACGCCAGGTCGCGCCGCAGAAGCTGAAGAAGACCGCCG
ACAGCCAGTCGCTGGTGATCGAGCTGGTGCGCACGCCGGACATCCTCGCCGAAGTCGCTG
CACAGACGCAGTCGCTGAAGCTGGTGGTCGGCTTCGCCGCCGAGACCCACGACGTGGAGA
AATATGCGCGTGGCAAGCTGGTCGACAAGCGCCTGGACCTGGTGATCGCCAACCAGGTCG
GCATCAGTGGCGGCGGTTTCGAGAGCGACAACAATGCCGCCACGGCCTTCTGGCAGGACG
GTGAACAGATATTCCCGGCCACCTCCAAGCGCGAGCTGGCCGAACAACTGCTGGCGCTGA
TCGCGCGGAGACTCCAGGCATGACCCAGGCTTCCACTTCCCAACCGCTGCAGGTCAAGCT
GCTTGATCCGCGTTTCGGCGACAGCTGGCCGCTGCCCGCCTACGCCACCGAAGCCAGCGC
CGGCATGGACCTGCGCGCGGCGCTGGATACCGCGCTGACCCTGCAGCCGGGCGACACCGC
GCTGGTGCCCAGCGGCCTGGCCATCCATATCGCTGATCCGCACCTGTGCGCGGTGATCCT
GCCGCGTTCCGGGCTGGGCCATCGCCACGGCATCGTGCTCGGCAACGGCACCGGCCTGAT
CGACGCCGATTACCAGGGCCCGTTGCTGATCAGCGTCTGGAACCGTGGCCGCGAGGCCTT
CACCATCGAGCCGGGCGATCGCATCGCGCAGCTGGTGGTCGTGCCGATTGCCCGCGTCAG
CCTGCAGGTGGTGGATACTTTCACCGACAGCGTGCGGGGAACGGGTGGATTCGGCCATAC
CGGGGTGCGTTGACGGGGGACATCGATGAGCGGCATCGGGGAAGGGCAGCGGGAACGGTC
GTTGGGACGCAGTGCGCCACTACTGGGGGTGCTGCTGGTCCTGCTGGCCGGCTGGTTCGG
ATGGAGCGCGGTGCAGCAATGGCGGCAGGAGGCCAACGGCCAGGCGCTGGAAGAAGCGCG
TGACCAGGCCGTGCAGGGCTTGCAGGAGGCCGCAGCCGGCCAGCTGAAGCAGCTGCAGCA
GCAGTTGAAGAACGAACGCGTGCAGCAGGCACTGCAGGCCGGCGACGCCGCGGCAGCGGC
GCTGGCCGTGCGCGAGAGCTGGACCGGCGTGGAGCAGGCTGACGTGCTGACCGCCGATCT
GGCCACGGCCTATGCCGACCCGGCCACCTTCGGCTACGCACGCCTGGCCCTGCTGGAACA
AGCGCTGGCCGAGGGCAAGCCTGGCCTGCGCGTGGTCCGCGATGCAGGTGGCAATCGCCT
GGGTCTGGCGGCTCCGGTGCAGCTGGGCAGCCTTGGCCCGGCAGTGCTCTACGTGCGCCA
GCCATTGCTGCGGCTGACCTCGCCGCTGGACCAGGTGAGCGCCCCGTCCACCGGTTTCCT
GGGCCTGCGCCAAGGCACGCATGACCTCGTTGCCCAGGGCGACGCTGGCCTGGCCGAGAG
CGCCGAAGCGCTGGCGCGCCCGGTTCCGGGCACGCCGTTGCGGCTGGTGGCCGCCGTACC
GAATGTCGAAGCGGGTCCGCTGGGCCTGGGTTCGCTGGCCAGTGCCATCGTCGCGCTGCT
GCTGGCGTTCATCGCCGTGCTGCTGGTGGTGGGTCGCGGCCGGCTGCCGAAGTCGCTGCC
TTTGCCGCGCCGTGCGGCCGTGGCGGAAGCGGATCATGGCCCGACCCTGAGCGAGAGCCT
GCAGATGGCGCCGCCACCGGTGGCCGCCGCCAGCGCCGCGGACACTGCGCCGCCGCCACC
ACCGGTCCCTGCTGGGGAACTGGCCGCCGGCATCTTCCGCGCCTACGACATCCGTGGCGT
GGTCGGCAGCGAACTGACGCCGAAGACCGCCGCGCTGATCGGCCAGGCCATCGGTACCGT
GGCGCTGGAACAGGGTCTGCGCGAGGTGGTGATCGGCCGTGATGGCCGCCTGTCCGGCCC
GGAACTGGCTGCGGGATTGGCCGAAGGCTTGCGTCGCACCGGTTGCGCGGTGATCGACAT
TGGCCTGGCACCGACCCCGGTCGTCTATTACGCCGCCTTCCACCTGCGCACCGGCACCTG
CGTGGCGGTCACCGGCAGTCATAACCCGCCCGAGTACAACGGCTTCAAGGTGGTCATCGG
CGGCGAGACGCTGTCAGGCGATGCCATCACCGATCTCTACCAGCGCATCGTCGAGGGGCG
CCTGGCGCAGGCGGCCGAGCCGGGCGATTACCAGCAGCGCGATGTCAGTGCCGACTACAT
CCAGCGCATCGCCGACGACGTGCAGCTGGACCGCCCGTTGAAGGTCGTGGCCGATGCCGG
CAACGGCGTCGCCGGTGCGCTTGCACCACAGCTGCTGGAAGCCATCGGCGCCGAAGTCAT
CCCGCTGTACTGCGATGTCGACGGTACCTTCCCCAACCATCATCCCGACCCGAGCGAGCC
GGCCAACCTGGAAGACCTGGTGCAGACGGTCAAGCGCTTCGGCGCCGACCTCGGCGTCGC
CTTCGATGGCGACGGAGACCGGTTGGGCGTGGTCACCGGCGAAGGCAGGATCATCTATGC
CGACCGCCTGCTGATGCTGTTCGCCGCCGACGTGCTGATGCGCAACCCCGGCGCGATGGT
GATCTACGACGTGAAGTGCACCGGCAAGCTGTCCGATCACGTGCTGCGCAATGGTGGCAG
CCCGTTGATGTGGAAGACCGGGCACTCGCTGATGAAGGCGAAGATGCGCGAGACCGATGC
CGAGCTGGCCGGCGAGATGAGCGGCCACTTCTTCTTCAAGGAGCGCTGGTTCGGTTTCGA
CGATGGCCTGTATGCCGCCGCGCGACTGCTGGAGATCCTGGCGCAGCGCGAGGAAACCCC
GGACGAGGTGCTGGCCGAGCTGCCGGAGATGGTGGCCACGCCGGAACTGAAGGTGCCGGT
GGCCGAAGGCACGCCGCATGCGCTGGTGGCGATGCTGGTGGCGGCGGCACAGTCGCCGGA
CAACCCGTATGTGGGCGGCCGCCTGTCGACCATCGACGGCCTGCGCGTGGACTTCCCCGA
TGGCTGGGGCCTGGTGCGTGCTTCCAATACTACGCCGGTGCTGGTGCTGCGCTTCGAGGG
CAACGACGAGGCGGCACTGGAACGCATCCAGGCGTTGTTCCGCAGCCAGCTGCAGCCGGT
GCTGGGCGACACTCCGCTGGGGTTCTGACCCCTTTGGAAGCTGCAGCAGAATGGGTAGTG
CCGGCCGCTGGCCGGCAAGCCCATGAACCTCACACACCCTGCAGTTGCCGGCCAGCGGCC
GGCACTACCCCTTGAAACGCAAGCCCACGCCCGGCTCGGTGAACAGGTAGCGCGAATCCA
GCGCTGAATCGCCCAGCTTGTGCCGTAGCTTGCCGACCAGGATGCGCAGGTAGTGGGTGT
CGTGCTGGTGGGTCGGGCCCCAGATTTCCTGGAGGATCTGCGGCTGGGTCACCACCCGCC
CGGCATTGCGCAGCAGCAGCGACAGCAGCGCGTACTCCTTGCGGGTCAGCGCCACCGGCT
CGCCATCCAGCGCCACTTCGCGGCGTACGAGATCCACATGCAGATGGCCATCGTCGAACA
TCGGTGGCGTGCCGTCGCTGGGCACGCTGCGCGTGCGCAGCAGCGCCCGCACCCGCGCCA
TCAGCTCCTGGGTGCCGAACGGCTTGGTCACGTAGTCATTGGCGCCGGTATCCAGTGCGC
GCACCTTTTCGGCTTCACCCGCACGCACGGTCAGCATGATCACCGGCACCTGGCTCCACT
GCCGCAGTTGCTCCAGCACCTCATGGCCTTCCATGTCCGGCAGGCCGATGTCCAGGATCA
CCAGGTCCATGTCCTCGCTGGCCGCCAGCTGCAGGCCTTCCTGGCCGGTGGCCGCCTGCC
GCACCTGGTAGCCCTGCGCGCGCAGGCTGATGTCCAGGAACCGGCGGATCTGGGTTTCAT
CATCGATCACCAGCACGCGCGGGGCCGGCGCGCTGGCGTCAATCGGAGTCGGGCTCATCG
TGGGAGGCTGGCTTGAGCAGGGGCAGGGTGATGCGGATCAGGGTACCGCGACCGTCGCGT
CCGGGCAGCGCCTGCACGCTGCCGCCATGCGCACCGACCATGCCCTGGCAGATGGTCAGG
CCCAGGCCGGTGCCGTGGCGGCCACGGTCGCCGCGCTCGACGCTGTAGAACATGTCGAAG
ATGCGCGCGCGCTCGTCATCGGGAATGCCGGGGCCGGCATCGATCACATCGATGCGCAGC
TGTCCGTCCAGTTCGCGCGCCTGCACCTGCACGGCGGCATCGGGTGGCGAGAACTTGGCC
GCGTTTTCCATCACGTTGAACACCGCCTGTTCAACCAGCGCCGGGTGTACCCAGATCGGC
GCGAGCGTGGCCGGAATATCCAGCTCCAGCCGCACCTTGGGCTGGTAGCGCTGCAGGCGC
CGCGCCGCCGAGCCGATCAGCTCGTCCACGCCGATCCAGTCGCGGTTGATCTTCAACCCT
TCGTGGCCGAGCCGGGTCATGTCCAGCAGGTTCTGGATGTAGCGGTCCAGCCGCTCGCCT
TCGACCAGGATGGTGTCCAGCAGGGCACGGCGATCAGCCGTATCCATCGCCGCACCGTAG
CTGGCCAGGCTGTCGGCCGAACCGATCATCGCCGCCAGCGGCGAGCGCAGGTCGTGCGAC
ACCGAAGAGAGCAGCGCCGAGCGCAGCCGCTCGGTCTCGTTGCTGACGTGGGCCTGCTCC
AGTTCGGCCACCAGCCGCGTGCGCAGCGCGGCCTGGGCGATGTCGTCGACCATCGCCTCG
GCCAGCTGCCGCTGCTCGGGCAGCAGGCGCGCCTGTGCGCCGGGCAGGTAAAGGCCCGCC
ACGCCGATGGCGCGGTCTTCGCCATCCAGCAGCGGCAGGAACCACCACTGCGCACCGGCC
AGGGTGTCGGTGAAGCGCCCGCTGGGCTGGCCGTGGCGCAGTGCCCAATCGGCGGCGGCC
AAGTCGGTATCGCCCGGCTGGCTGCGGCCACCGGTTGCGGTATCGGCGCCGATCCGTAGC
CACGCTGGAACGTCCATGGCCTGTTCCAGTGCATGCCGACCCGCCTGCGCCACCTCGCCG
TTGCCGGCCGCGCTGGCCAGCTGCCGTCCCAGCTGCTGGCGCGCACGCGCATGTCGATTC
GCCGCACGCAGCGCGATCACCTGCATGCGCAGGCGCGAGGCCAAGCGTCCGGCCACCAGC
GCGGCGGCCAGGAACAGGAACACGGTGATCACGCCCTGGCGCGCGCCGATGGCGAAGGTG
AAGCGCGGTGCGATGAACAGGAAGTTGTAGGCGAGGAAGCACAGGATCGCCGCCATCACC
GCCACGCTGGCGCGCGTGCGTGCGGCCACCAGCACCACCGCCACGATGAACACCATCGAC
AGGTCGGCCATGCCGACCCAGCGTTCGGCCAGCCATGCCACCGCACAGGCCAGCGCGGTG
GCGATCAGCGCCTGCACCGGTTCGTAGCTGATGCCGCGCATCGGCGGCAGCAGGCCCTCG
CGGCGCGAGCGCGCACGTGCCTGCGGGGTGCTGATGATGGTGATCTCGTAATGCGCGCCG
CGCTGGATCAGCTGCTGGGTCAGGGTGCGGTTGAACATCCGCGCCAGTGGACGTTCGCGG
GTCCGGCCGAGCACCAGGGTCGACACGCCGTTGTGCGCGGCATGGTCGAGCAGGGCATCG
GCGATGCTTGATCCGTGCAGCAGTTCGGCGTCGCCGCCGAGGCGCCGTGCCAATGCGAAG
GCCGCATCGATCTCGCGCCGGGTCGCCTCGTCCTGGCGTCGGCCCTGCACGGTCACCACC
GTCCACGGCGCATCGCGGCGTTCGGCGATGCGCCGCGCCACCCGCACCAGGTATTCGCTC
TGACCGCCGCCATCAATGGCCACCAGCACGCCACGACGCAGTGGCAGGTTGCTCTCGCCG
CGCGCGGCGCGCGCTTCACGCAGGCTGCTGTCGACGCGGTCGGCGGCCTCCTGCATGGCC
AGCTCGCGCAGTGCGGTGAGGTTGGCCGGCGAGAAGAACGCCTGCAGCGCCTGCGCGGCC
TGTTCGGGCACATAGACCTTGCCCTGCTGCAGGCGCGCGATCAGCTCGCGCGGCGGCAGG
TCGACCAGCACGATGTCGTGCAGGCGGTCGAGCACGCCATCCGGCACGGTCTCGCTCACG
CGTACGCCGGTGATGCGCATCACCACGTCATTGAGGCTTTCCAGATGCTGGATGTTGACC
GTGGTCCAGACGTCGATGCCGGCGTCCAGCAGCTCCATCACATCCTGCCAGCGCCGCTCG
TGGCGGCTGCCGGGTGCATTGCGATGGGCCAGTTCGTCCACCAGCACCAACGCCGGATGC
CGTGCGAGCACGGCATCCAGGTCCATCTCCTGCAGGGCATGGCCGTGGTAGGCCACGTCC
TTCAGCGGCAGCTGTGGCAGCCCCTCCAGCAGCGCCTGGGTATCGGCACGGCCATGGGTT
TCCACCAACCCGACCACCAGGTCGACGCCGCGGCGCAGCTGTTCCTGCGCGCGGGTCAGC
ATGGCGTAGGTCTTGCCCACGCCCGGCGCCGCGCCGAGGAACACGGTCAGCTTGCCGCCG
GCTTCGCGTTGCAGGCCTTCGACCAGGGCATCGGCCTGGCGGGTACGCGCATCAGTCATG
GGTGCCATTGTGCGCGCAGCCGGTGCAGGCCGGCATCACGGTGCCTTGGCCGCGTGGTCC
AGCGCGAAGTTCAGCGTCACCACGTTCACCCGCGGCTGGCCGAACAGGCCCCACTGGCGA
CCTTCGGTGTGCGCCTGCACCAGTGCCTGCACGCGTTCCACCGGCAGGCCACGGGCACGC
GCCACGCGGGCTACCTGCAACTGCGCTGCAGCCGGCGACAGCTGCGGATCCAGGCCGCCG
GCGGACTGCGTGACCAGGTCCGCAGGAACCTGCGCCGGGGCAACGCCTTCGCGTGCGGCC
ACCGCCGGGGTGCTGGCGGCAACACGCTCGGCCAGCGCCGGGTTGCTGCGCGCCATGTTG
GAACCGGCTGCCGCCATCGGGTCGTAGTTGGCCGCCGATGGCCGTGCCTGGAAGTAGCCA
TCACCGGTGAACGGCTGCGACAGCCACGCCGAGCCGCGCACCTGGCCATTGCCATCGCGC
AGCAGGCTGCCCTCGGCCTGGGTCGGGTAGGCCAGGCCGGCGAAACCGGTGGCGATGCCG
GCGTAGACCGCACCGGCCAGCAGCAGGGTGGCCAGGCCCAGGCCGATCGCCGGGCGCCAG
CTGGCGCCGTCCTGCAGGCTGGCCACGCGGGCCTCGGCCTTCGGTTCGCGGGACAGGGAA
GTGGAGGTGGGAGCAGAACGGTTCATGCGCCGAATACCAGGACAAGAAGGAGGTCGATCG
CCTTGATCGCTGCGAACGGCAGCAGCACGCCGCCGAGGCCGTACACCAGCATGTTCCGGC
GCAGCAGCGCCGTTGCGGTGGCCGGGCGGAAGCGCACGCCACGCAGGGCGAGCGGGATCA
GGGCGGGAATCACCAGGGCGTTGAAGATCAGCGCCGCCAGCACCGCGTTGCGCGGGCTCG
ACAGCTGCATCACGTTCAAGGCGGCCATGGTCGGAACGGCCGCGGCGAACAGCGCCGGCA
GGATCGCGAAGTACTTGGAGACGTCGTTTGCCAGCGAGAAGGTGGTCAGCGCGCCGCGGG
TGATCAGTTGCTGCTTGCCTACTTCCACCACTGCCAGCAGCTTGGCCGGGTCCGAATCGA
GGTCGACCATGTTGCCGGCCTCTTTCGCCGCCTGCGTACCGGAGTTCATCGCCAGGCCGA
TGTCGGCCTGGGCCAGTGCCGGGGCGTCGTTGGTACCGTCACCGACCATCGCCACCAGGC
GGCCACCGGCCTGCTCCTGGCGGATGCGCGCCAGCTTGTCTTCCGGTCGCGCCTCGGCGA
TGTAGTCGTCGACACCGGCTTCGGCAGCGATCGCGGCGGCGGTCAGCGGATTGTCGCCGG
TGATCATCACCGTGCGGATGCCCATCGCCCGCAACTGCGCGAACTTCTCGCGCATGCCGT
GCTTGACCACGTCCGACAGCTCGATCACGCCCAGCACGTGGCGGCCCTCGGCCACCACCA
GGGGGGTGGCACCGTTGCGTGCGACCTGCTCGACACGCCCGGCCAGTTCAGCCGGCACAC
TGCCACCCAGTGCCTGCACGTGGGCACGGATCGCATCGGCCGCACCCTTGCGGATCTGCC
GCCCATGTTCAAGATCCACGCCGGACATGCGGGTCTGCGCACTGAACGCCAGGTACTCGG
CGTGGTCCGGTTCAGCGGTGGCGCAGCCCTGTTCGCGCGCCAGACGCACGATCGACTTGC
CTTCCGGGGTCGGGTCGGCCAGCGAGGACAACAGCGCCGCTTCACGCAGCTGGCTGGCAT
CGATACCGGCCAACGGATGGAAGTGGCTGGCCTGGCGGTCGCCGTAGGTGATGGTGCCGG
TCTTGTCCAGCAGCAGCACGTCCACGTCTCCCGCGACTTCCACCGCCTTGCCCGACTTGG
CCAGCACGTTGGCGGCCAGCGCGCGGTTCATGCCGGCGATGCCGATGGCCGGCAGCAGGC
CGCCGATGGTGGTCGGGATCAGGCAGACCAGAAGCGCGATCAGCAGCAGCGGGTCAACCT
GCACGCCTACCGCCGCGCCAATGGCCGGCAGCGTCGCCACCACCACCAGGAAGGTCAGCG
TCATCGCCGCCAGCAGCAGGGTCAGTGCGATCTCGTTCGGCGTCTTCTGCCGGTTGGCGC
CTTCCACCAGCGCGATCATCCGGTCCAGGAAGCTGTGGCCCGGCTCGGCGGTCACCCGCA
CGATGATCTGGTCGGACAGCACCTTGGTTCCGCCGATCACACCGGAACGGTCGGTACCGG
CCTCGCGCAGCACCGGTGCCGATTCGCCGGTCACCGCTGCTTCGTTGATGGTGGCCAGGC
CCTGCACGATCTCGCCATCGGCCGGTACCAGTTCACCGGCACTGACGATCACATGGTCGC
CCGGGCGCAGCTCGGCGGCTGGCAGCTGGGTTTCCGCGGCACCCGGCTGCGGTGCGGCCA
GGCGGCGTGCCACCAGATCCTGGCGGGCACGGCGCAGCGACGCGGCCTGGCCACGGCCAC
GCGCCTCGGCCACGGCTTCGGCGAAATTGCCGAACAGCACGGTCACCAGCAGGATCGCGG
TCACCACCAGGCCAAAGCCCAGCGGCGCATTGCCGGTCAGGGTGACGATCGCGGCCACGA
TCGTGCCGGCCATCACCACCGCCATCACCGGGCTGCGCACCAGATGCATCGGCGACAGCT
TGCGCACTGCCTCGACCAGTGCGCGGCGCAGGCCTGCGCCATCCAGCAGGGCAGGGCGCG
GTGCGAGGGAACTACGGGTTGAACTTGCATGGGTACTCATTGCGGTGTCCTCAGTGCAGT
CCCAGGCTCAGGTGGTCGGCGATCGGGCCGAGTACCAGCGCCGGCATGAACTGCAGCACG
GTCAGGATGACGATCACCGAGACCAGGGTCAGGGCGAAGGTCGGCGTTTCGATCTGCAGG
CTGCCGGCAGACTCCGGCGCCTGGCGCTTGGCAGCCAGCTGTGCGGCCACCACCAGCGGG
ATGATCAGCAGCGGGAAGCGGCCCAGCAGCAGTACCAGCGAGCAGCTCAGGTTCCACCAC
AGCGTGGCGTCACCCAGCCCCTCGAAGCCCGAACCGTTGTTGGCATAGGCCGAGACGTAC
TCGTAGAACACCTGGCTGATGCCATGGAAGCCGGGATTGGAGGTGCCGGCCAGGCCGGGC
ACGGCCAGGGTGATCGCGGTGAACACCAGCAGGGTGATCGGCTGCAGCAGCACCAGCAGG
GCCAGCAGGCGTACCTGTGGCGTCTCCAGCTTGCGGCCGAACAGTTCCGGCGTACGCCCG
GTCATCAACCCGGCCAGGAACACGCCCAGCAGGAGGTACACGATGAACTGCTGCAGGCCG
CAGCCGATGCCGCCCCAGATCGCGCTGACCAGCATGTTGACCATCGCGATGCCGCCACTC
AGCGGCGCCAGCGAATCGTGCATGCCGTTGACCGAGCCGTTGGAGACCTGGGTGGTCACC
GCCGCCCACAGCGCAGTGCCATCGGCGCCGAAGCGCACTTCCTTGCCTTCCATCAGCAGC
GGGGTGGCGGCGCTGGCGCTATGCCCTTCGCTCCACATCATCGCGCCGGTGGACAGCAGC
GACATGCCCAGCATGCAGCTGAACACCAGGGCGCCGAAGCGGCGCCGGCCGGTGAACGCG
CCGATCATGAAGATCACCGCCATCGGCACCAGCAGGATGCCGACGATCTCCAGCGCGTTC
GACAGCGGGGTCGGGTTCTCCAGCGGGAAGCTGCTGTTCGGGCCATACCAGCCGCCGCCG
TTGGCGCCCAGCTGCTTGGCCGCGACCATCGCCGCCACCGGTCCCAACGGCAGTTTCTGT
TCGGCCATGCCAGCGCTGGCATCGATCGGCGTGGCCTGTGGGCCACCGGCCATCGTAGAC
GGCACGCCCTGGCTGGTCAGCACCAGCGTCCACACCAGGCACAGCGGCAGCAGGAAGCGC
ACGCACAGGCGCACCACGTCCACGTAGTAGTTGCCCACCGCCACCTGGCGGTCATCGCCG
GCCCCGGTGGTCGCCGCAGCCTGCGGCGCGCGCGAGAACAACGCGCGCAGCGTCGCCACC
GCCAGCGCCAGGCCCATCATCGGCGTCACCACCTGCAGGCCGGTGATGCCGGCCATCTGC
GAGAAGTAGGACAGCTGCGCCTGGCCCGAATAGTGCTGCTGGTTGGTGTTGGTCAGGAAC
GAGATCATCGTGTGCAGCGCGGTGTCCCAGCGCATGTTCGGGATCTGGTCCGGGTTCAAC
GGCAACCAGGCCTGGGTCATGAACACCGCCTGGGTCAGCACCGCGACCACCACGTTGCTC
AGCACGAAGGCCAGCACGTAGCCGCGCCAGGACATGGCGCGCGACGGATCGACCCCGAAC
ACCCTGTACAGCGGCTTCTCGATCCAGTGGAACAGCACGTCGACCTTCATCGGCGTGCCG
CGCATCACGCGCGCCAGGTACAGGCCCAGCGGCCACGCCAGCAGCAGGCTGGCGGCAATA
ATCACAAGCATCTCAGTCATGGCCGGCTCCGCTCAGAACGACTCGGGCCGCAGCACGACA
TAAAGGAGATAGGCGGCGGCAACCAGCACCAGCACGCCACACAACAACGACAGCCAGGGG
GACATTGCAATAGCGTCCTGGTGGAACCCCTCCACCTCAGGCCGCCATCGTCGTCCTGCC
CCCCATAAACGCACTACGCGCCGGACCGGGCCGACGCGTAAAGAGTGCATAAATTCCGTG
GGCTAACCCGTAACCAGGCCCGGGGTAGCGCCGGGCCATGCCCGGCGGAGGCAGCGCCGT
CAGCCCGCCGGAGCGTCCGCCGGCACCAGCCCCTTCAGCTCGCGATAGCGCTGCAGGGTG
CTGTCGATCTCGGCCTTCAACGCCTGTTGCTGCTGCACCAGCCCGGCCTGCAGGCGCTGC
TGCGCCTGCAGCTGCGCATGCCGCTTGCGGATCGCCTCGGCCTGCTTGTCGGCCACCTTG
GCGCCGGCCAGCTCGCGGTCTCCCGCCGCCGACAGCAGCGCCACCAGCGACTCACGCAGG
CTGGTGACGTTGTACTCGGCTGTCTTCAGGTTGTTGTCCAGCACTTCCTGGCGCTCGGCA
AACACCCGGCGCAGGTCGGCCTCGCTGCCGTAGGTGGACAACATGGCCTGCTCGGTGCGC
TGGCGGGTCTGCTCGGCCATCAGGTCCAGCTGTTGCTGCTGCGCAGCGGTGCTGGCAGCG
GCACGCTCCTCGTCGGTCAACGCGCGCTGGACCTGCGCATTGCGCAGGCCCGTGCTCGCA
TTGAATTCCTCGCGGGCATGGTTGACCGCGTCGGCCGGCAGCGAATCACTGCAGATCCGC
TCCTTGCCCTCGTTCCAGCAGTACAGCTTCTTTTCCGCCTTGCCGCTGTCGCGCGACTGC
GCCGGTACGGTGAACGGCACGACCAGCAGCAGGCCGGCGAAGAGGACAGCAGGAACTCGG
GACATGACCTTTCCCCTGGGTCGGTCAGCGGATCGAACGAACGCCGTACTGGGCCCGGTA
GGCTTCCAGCGGCTGCCGGTAACCCACAAGTTCCGGGTTGCCGGAGGCGAAATCAAGCAG
ATCGGCCAGCGATGCCACGGCGATCACCGGGATACCGGCTTCTTCGGCCACCGACTGCGC
GGCAGAACGGCGGTCGGTCTCCGAAGCGATCTCCTGGCGGTCCAGTGCCACCACGATGCC
GGCCGGGGTGCCACCGGCGGCGCGGATGATGCCCAGCGCTTCGCGGATCGCCGTACCGGC
GGTGATCACGTCGTCGACGATCAGCACGCGCTTGCCCTGCATGTCGGCGCCGATCAGCTG
GCCACCCTCGCCATGGTCCTTGGCTTCCTTGCGGTTGAACGACAGCGGCAGGTCGCGGCC
GCGCTGGGCCAGCTCGCAGGCCATCGCGGTGGCCAGCGGGATGCCCTTGTAGGCTGGGCC
GAACACCACGTCGTACTTGATCCCGCTGGCATCAATGGCATCGGCATAGCACGCGCCGAG
CTGGGACAGCAGCGAGCCGGAGTCGAAGCGCCCGGCGTTGAAGAAATAGGGGCTCAGCCG
GCCGGACTTGAGGGTGAACTGGCCGAAGCGAAGGGCGTCGGCGGTCAGGGCCAGCTGCAG
GAAACGGTGGCGGTGGTCGCTCATCAAAACTCGATTCATCTTCATTTGGAGCACAAATCC
TAATCCAGCTGGGCGTTTCGCGCTCGTCCGGCCCCGTGTGAAGGCGCTGGCGGGCCCACC
CGGCGGACTGCGCAGCCCTGCAGTCAACCGGTATGCTTGCCCGGTTTCCCGCCGTAGGTC
TTCCGCATGCGCATCATCAGTTTCAACGCCAATGGCATCCGTTCCGCCGCGACCAAGGGC
TTCCTCGACTGGTTCCGTGCCCAGGATGCCGATGTCCTGTGCATCCAGGAAACCAAGGCC
CAGGAAGACCAGCTGAGCGACCCGATGTTCCGCCCGGACGGCCACCACTGCTTCTACCGC
GACGCCATTACCAAGAAGGGCTACAGCGGCGTGGCGATCTACAGCAAGCGCGAGCCGGAC
CAGGTCATCACGTCGCTGGGCTGGGCCCCGTTCGACGACGAAGGCCGCTACATCGAGGCA
CGCTACGGCAACCTCAGCGTGGTCTCCTTCTATATCCCGTCCGGCAGCTCGGGCGACCTG
CGCCAGGGCTTCAAGTTCGAAGTGATGGAATGGCTGCGGCCGATCCTGGAGGAGTGGGCG
CGCAGCGGCCGCGACTACGTGCTGTGCGGCGACTGGAACATCGTGCGTTCGGCGCTGGAC
ATCAAGAACTGGAAGTCCAACCAGAAGAATTCCGGCTGCCTGCCGGAGGAACGCGACTGG
CTCAACGCCCTCTGCGCCGACCACGGCCAGGCCACCGATGTCGCCGCCGGTCGCGGCTGG
GCCGATGCCTACCGCCTGCTCAACCCCACCGGAGAGGACTACACCTGGTGGAGCAACCGC
GGCGCCGCCCGTGCCAACAATGTCGGTTGGCGCATCGACTACCAGTTCATCACCCCGGGC
CTGCGTGACCGCCTGCGAAGCTGCTCGATCTACCGCGACGAGCGCTTCTCCGACCACGCC
CCGTTCACCGTGGACTACGACCTGTGACCGAGGCTGCCAAGCCGCGCCGACCGTGGCAGC
AGGTGTTGTCCAACCTGAGCCAGCGCAAGGTGCTGGCGATGCTGCTGCTCGGCTTCAGTT
CCGGCCTGCCGATCTATCTGGTGGGCAACACGCTCGGCTTCTGGATGCGCAAGGAAGGCA
TCGAGCTGAGTACGATCGGCTTCCTGTCATGGGTCGGGCTGGCCTACACCATGAAGTTCC
TGTGGGCACCGATCGTCGACAAGACCGACGTGCCTCTGTTCGGCCGCTTTGGCCGCCGCC
GTGGCTGGATGCTGCTGTCGCAGCTGGTTGTGGTGGTGGGCCTGGTCGGCATGGCGCTGG
TCCAGCCCAAGGGGGGCCAGATCCAGTTCCTGGGTATCGCCTGGCAGCACATCGTCGTGT
TCGGCGTGATGGCCGTGATCGTGGCGTTTGCTTCGGCCACCCAGGACATCGTCATCGATG
CCTGGCGCATTGAAAGTGCTGACAACAGCGAGCAGCTTGGACTGCTGACCTCATCCTCGG
CACTGGGCTACCGCACTGCATTGCTGGTCACCGATGCGCTGATCCTGATCATCGCAGCCC
GTGTTGGTTGGCAGGTTTCCTACGAGATCATGGCCGTGCTGATGGCGCTTGGCGTCGTGG
CCGTGGTCATGGCCCGTGAACCCGCGCGGGAAGTGGCTGCCGTGCAGGCACAGGCGACCT
CCCTATGGACGCCGCGCGGATTGTTCGACGCCGTGGCGGGGCCGTTCATCGCCTTTGTCC
GCGAGCATCGCAGCGGCGCGATCCTGATCCTGGTGGCCATCAGCGTCTATCGCATGGCCG
ACTTCGTCATGGGGCCGATGGCCAACCCGTTCTACGTCGATCTCGGCCTGGACGAGGACA
CCGTTGGCGCTGTGCGAGGCTCGGTGGGCCTGGTCGCGACCTTCGTCGGCATTGCTGCAG
CGGGCCTGGTCTCGGTCCGCTGGGGGGTGCTGGCGGCGCTGATGGTAGGCGCCGTGCTGG
GGCCGGCCTCCAACCTGGCGTTTGCCTGGCTGGCCTATTCCGGCCCGGACACAACCCATT
TCGCCGTGGCCATGGCAATCGACAACTTCGCCAGCGGCTTCGCCGGTACGGCGCTGATCG
CCTACATGTCGAGCCTGACCAGCATTGGATACACCGCAACCCAGTACGCACTGCTGAGCT
CGTTCTACGCGATGCCCGGCAAGGCGCTCAAGGGGCTCTCGGGGTGGTCGGTACAGACGC
TCGCACAGGGCCGGACGCTGCTGGAAGGCTACGCGCTGTTCTTCGTCGGTACCGCGCTGG
TGGCGATCCCGGTAGTGATCCTCTGCGCCCTGCTGATCCTGCAGCAGCGCCGTCGCCAGG
CCGCCGGCTCGACCTGATTGCCTGCCCGCCCGGTCTGCGGGATCATCGCCCCGACGCGCC
GAGGGGGCGGTGCCTTGCGAACGGGGAAGTGAGCATGGCCGACGTTGTGCTGCGGGACCT
GGACCCGCTGCTGCTGGAACGTATCAAACGCGTCGCGGTCGCCCGCGGCTGGACCCACGA
ACAGACCTGTGCCGCCTTGCTGGAGCAGGGCCTGTTCAGCAGTGAACTGGAAGTCCGCTC
CGGCTTCGGCGATCCGGAAGTGGATGCCCTGTCCGATGCCATTGCCGCCCTGCAGGCCTT
GCCCGCAGGGCAGGGCTTCGATTAGCGGCCGCGCCGCAATGCTGTAGAGACGAGCCCACG
TCCGGCTGCCCGGTAGATCCACGCCACGCGTGGATGGCGCCACCTCACGCCAGGTGGATC
GCACCCAGGATCCGCGGGCCCTTAGCTCCGGTCACGCTTGGCAGGTTGCCGGCCAGCCCG
TCCATCGTCCGCTGCGCCAGCCATGCAAAGCCCATCGCTTCCACGTACTCCGGGTCCAGC
CCGTGCACGGCGCTGGATTCCACCTGCACGTCCGGCAGCCGGGCCGCGAGGCGCTTCATC
AGCTGCCGGTTGCGTACCCCGCCGCCACAGACCAGCAGGCGGCGGGTCTGCGGCTGCTGC
GCCAGCAGCGCGTCGGCCACCGTTGCCACGGTCAGCTCCAGCAGGGTCGCCTGCACGTCG
GCCGCCGCGTACTGGCCTTCGGCCATGTGCGCCTCGGCCCAGGCCAGGTGGAACTGCTCA
CGGCCGGTGCTCTTCGGCGGCGGCAGCGCGAACCACGGGTCCGAGCGCCAGCCCGCCAGC
AGGCCCTCGTCCACCGCGCCGCTGGCGGCGTACGCGCCGTCGGCATCAAAGGTCCGGCCG
GTGTGGCGCTGGCACCAGGCATCCATCAGCGCATTGGCCGGGCCGGTATCGAAGCCACGT
ACCGCACCTTCGCGCGGAATCAGGGTCAGGTTGGCGATACCGCCCAGATTGAGCACGGCG
CGGTCTTCGTCGGCCGTGCCCAGCATGGTCAGGTGGAAGGCCGGCATCAGTGGCGCACCA
TGGCCCCCGGCCGCCACGTCGCGGCGGCGGAAGTCGGAGACCGTGGTGATCCCGGTCAAC
TCGGCGATGCGGTTGCCGTCGCCCAGCTGCACGGTGAAGGCGGGGTCGGCCAGCGGCCGG
TGACGCACGGTCTGCCCATGCGAGCCGATCGCGCGCACCTGGCTGCGGTCCACGCCAGCC
TCGGCCAGCAGCTGGTTGGCGGCCCCGGCGAAGCTGATCGCGATCCGGGCGTCCAGCTCG
CCCAGCTCCTCCAGCGAATCCAATGGACCACCTTCGCCCAGCGCCACCAGCCGTGCACGC
AGCACCGGCTCCCAGCGGGCGGTCAGGCCGTGCACGAAGCGGCAGCCTCCGCCGGCAGGA
AACTGCACCAGCGTGGCATCGATGCCGTCGGCACTGGTGCCCGACATCAGGCCAAGGTAC
AGGGGGGCGTCAGTGTCGGCAGTCGTGTTCATGGCGGGCATAAAAAAAGGACGCGGCAAG
CTTGTGCTGCCGCGTCCTTCTTCGTCAACGCAGGGGCTCAGCCGCGCTTGCGGCCGGTGC
TGCTCTTGTCCTTGGCGCTGGCCACCTCGGGGGCGGCCTCGTCGCGGCTGGTCGGTGCCG
GGCTGGCATCGGCGTAGATCAGCTTCTCCATGCCCTGGATGCGGGCCATCGCCGGCGCGG
TCTGCGCGCGGAAGGCGACCAGCTCGGCGCCCTTCAGCGGCTCCGGCGGCGGCATGGTCA
CGGTCAGCGGGTTGCGGTGCTCGCCGTTGACGCGGAATTCGTAGTGCAGGTGCGGGCCGG
TGGCCAGGCCGGTCGAGCCGACATAACCGATCACCGTGCCCTGGGCCACCCGCTGGCCGG
TCTTGATGTTCGCAAAGCGCGACATGTGCCCATACAGGGTGGTGTGGCCACGGCCGTGGT
CGAGGATCACCACGTTGCCGTAACCGCGCTGCACGCCGGCGAACTGCACGCGGGCGTCGC
CGGCGGCCATGATCGGGGTGCCGGTGCGCGCGGCGTAGTCCACGCCCTTGTGCATGCGCA
TCTTGCCCAGCACGGGGTGCTTGCGCGCACCGAAGGTCGAGCTCAGCCGCGCGAACGGGA
TCGGCATGCGGATGAAGCTCTTCTTCAGCGAACGGCCGTTGATGTCGTAGTACTCGGACT
TGCCGTTGCGGTCGAAGCGGAAGCCGGAATAGGTCTTGCCACCGGTGGTGAAAGTCGCCG
CCAGAATCTTGCTGGTGTCCACCTTCTCGCCTTCGCGCCAGGTTTCATCCATCACCACGC
TGAAGCGGTCGCCCGGCTGCAGGTCCTTCGAGAAGTCGATGTCGTACTTGAAGATGTCGT
CGGTCATCGTCGCGATCGCCGACGGCGACAGCCCGGCGCGGCGGGCCGCGGCATACAGCG
AGCTGGTGATCTCGCCACTGGTGACCACCGTGCGCGTGGAGGTCTCGCGCTTGGTCACCT
TCTCCTTGATGTCGTCACCGGCCAGGCTCAGCTCCACCCGGTTGTCGGCATCGCGGTCGA
AGCGGATGCTGCGCAGGTCGCCGGACAGCGGCATGTCGAAGGCGATCTCGGCGCCCGGGC
GAAGCTTGGTCAGCGCCTCGCGCGCGCCCGGGTGGTCCAGCACCCGGTGCAGGGTGGTCG
CCGGGATACCGGCCTTGTCGAACAGATCGCTCAGGGTCTGGCCGCGTTCCACGCGCAGCA
CCTGCCAGCTGTCACCGGGCACCTGCTGCTGGCGGGCCATGGCCAGCGGCGGCAACGGCA
GTGCCAGGCTGGTATGGCTGTCGGCAAAGGGGGCGTCGATGGTGTGCGAGAAGCCCGGCA
CGATCGTCGCCACCAGGGCGCCGATGGTCGCGAACAGGCTGGCATGCATCCAGTGGCGCC
GGGTCCAGCGCTCGTTGAAGGCGGCGGGAAGATGTTGCCTGAGCTTCCGATGCAGGGCGT
TGTCGTGCAGGACGTGGAGGCGTTCCTGGAAGCGCTGCTTGCGTGCGCGCCCTTGTTCGG
AATTGTGCATCGGCGGTTTTTTCCTGGTGGCCCGGGAGCGGGGGCCTGATCGCCGGTTAC
CATAGACACCTGAGAAAACCGCGTCAAACCCTTGTGCCCATTGGCTTTTGTGAAGCCAAT
TGGGTTAACTTTGCTTTAACACCCCACACAAGAATCGGCGTTGCCGGGAGTAGTCACGTG
TCCTCGATTGAAGAAGCCCTTGCCCAGATCGGCCGTGGTGCCGACGAGATCCTCAAGCTC
GAGGATCTGCGTGCGCGCCTGCAGGAGGGCCGCCCGCTGCGGATCAAGGCCGGCTTCGAC
CCCACCGCGCCCGACCTGCACCTGGGCCACACGGTGCTGCTGAACAAGATGCGCCAGTTC
CAGGACCTCGGCCACCAGATCATTTTCCTGATCGGCGACTTCACCGGCATGATCGGCGAC
CCGTCCGGCAAGAGCCTCACCCGCAAGCCGCTCAGCCGCGAGGACGTGCTGGCCAACGCC
CGTACCTATGAGGAGCAGGTGTTCAAGGTGCTGGACCGCAGCCGTACCGAAGTCCGCTTC
AACTCGGAGTGGTTCGGCAAGATGGGCGCGGCCGACATGATCCGCCTGGCCGGCCAGCAC
ACCGTGGCACGCATGCTCGAGCGCGACGACTTCGCCAAGCGCTACGCCGCCCAGCAGTCC
ATCGCCATCCATGAGTTCCTGTACCCGCTGGTGCAGGGCTACGACTCCGTGGCCCTGGAG
GCCGACGTGGAGCTGGGCGGTACCGACCAGAAGTTCAACCTGCTGATGGGCCGTGGCCTG
CAGGAGCACCACGGCCAGAAGCCGCAGGTGGTGCTGACCATGCCGCTGCTGGAGGGCCTG
GACGGCGTCAACAAGATGTCCAAGTCGCTGGGCAACTACATTGGCATCAGCGAACCGGCC
ATCGACATCGTCACCAAGACCATGAAGGTGGACGACACCCTGATGTGGCGCTGGATCGAG
CTGCTGTCCTTCGACATCAGCCAGGCCGAAGCCGTGCAGCTGCGCGAGCAGGTGGCCACT
GGCGGCCTGAACCCGCGCGTGGTCAAGCTGCGCCTGGCGCGTGAACTGGCGACCCGCTTC
CACGACGCCGCAGCGGCCGAGCAGGCGATCGCCGGCTGGGAAGCGGCGGTAACCGGGCAG
GGCGACATCACCCAGCTGCCGCTGCAGGACGTGGCGATCCCGGTCGAAGGCCTGCGTATC
GCTGCGCTGCTGACCGCGGCCGGCCTGACCCCGAGCAACTCCGAAGCCAACCGCAAGCTC
AAGGAGCGCGCGGTCAAGGTGGACGGTGAGGTGGTCGAAGACGGCCAGCAGGTGCTGCAG
CCGGGCTTCGAAGGCCTGTTGCAGGTCGGCAAGCGCACCTTCGCCCGCGTACGCCTGGTC
GCTGGCTGAGACAAAGGAAGGGCCGGCGCAGCCGGCCCTTCCTTATGCTCTTGCAGAGCC
AAGCCCACGCTTGGCTTGCTGTTCGAGCGGTCCTCCCGCAGCGCGACGGATGAACGGATG
CAACATCCGGTGAAAAAAATCGCCACACCCCCTTCACAAACGATGGGAATAGGGACATAC
TTCTCCTCCCCCGTCGCAGGGGTCGCCACCAAGGGGCTTCAGCGGCAACAGGGCGCCCAC
CACCGCCGAACGAGATGATCGAGCGAAGGTGTTGACGGACTGAAAAAGTCTGGCATAATG
GGCGGCTAGCTACGAAGGAAACTTCGCAGCACACGGGAACGGCGCTGAGGCCACTTCCCA
AGATCTTTGAAAGTATGCGCAGGTATCTTGTGAAGGCGCCTGCAGGAAGGATGATTGTCC
ATCTTGCAGACGTTTGATCAAGCAACTATTAATTGTTTTAAAGCAAGCGATA
>contig00010 len=120944 cov=31.0 corr=0 origname=NODE_10_length_120944_cov_31.028891_pilon sw=shovill-spades/1.0.4 date=20220914
CTACCCCCCCCAAACAGGTTCGCCCCCCCCGGTGGGGGGGGCCACCGCCCCCGTGGGGGG
TGGGCCCCCCGGCGGCCCGCCACCCCGCCAAGCCCGCCCCGCGGCCGGCACTACCGTTCG
GGATCAAGCCACGTAGACGGTCTTGATGTTCATGAACTCATGGATGCCATGGTCGGCCAG
CTCCCGACCAAAGCCTGACTGCTTGCTGCCGCCGAACGGCAGCCGCGCGTCGCTCTTGAC
GATGGCGTTGACGAACGCCGCACCGCATTCCATGCGCTGCGCGAAGCGCTCGCCGCGTAC
CGGATCGCCGGTCCACACGCTGCCGCCCAGGCCGAAGCGGGTGTCGTTGGCCACGCGCAG
TGCCTCGGCCTCATCCTTGACCCGGATCACTGCGGCCACCGGCCCGAACAGCTCCTCGTC
ATACGCCGGCATGCCCGGGCCGACCTGGTCGAGCACCGTGGCCGGATAGCCGGCATGGGT
GCCGGCAATCGGCTCACCACCGATCAGCACCCGCGCGCCCTTGGACACGCTGGCCTGCAC
CTGCTTGTGCAGTTCGTCACGCAGGTCGGCGCGAGCCATCGGCGCCAGCGTGGTACCGCG
CTCATCGGGATCGCCGTACTGGCGCTCGCCCGCCGCCTGTACAAAGCGACGGGTGAATTC
ATCGGCCACCGCCTCGACCACGATGAAGCGCTTGGCCGCGATGCAGGTCTGCCCGCTGTT
GTCGAAGCGCGACTTCACTGCCGCGGCCACGGTCTTGTCGAGGTCGGCATCGTCGAGCAC
CACGAAGGCATCGCTGCCACCCAGCTCCATCACCGACTTCTTCAGCTGGCTGCCGGCATT
GGAGGCGATCGAGCGCCCTGCCCGCTCGCTGCCGGTCAGCGTCGCCGCCTTCACCCGTGC
GTCGCGCAGCACGCCGGCGGCCTGGTCGTTGTCGATGTGCAGCACGTCGAACACGCCATC
AGGCAGGCCGCCGTCACGGCACACCGCCAGGATCAGGTCGGCGCACTGCGGCACGTTGCT
GGCGTGCTTGAGCAGGGCGACGTTGCCAGCCATGAACGCCGGGGCCAGGAAACGGAATAC
CTGCCAGATCGGGAAATTCCACGGCATCACCGCGAACACGCAGCCGATCGGCTCGTAGCG
CACGTAGCTGCGCTGGGCTTCGGTATCGATCAGCTGCGGCTTGAGATAGTCGGCCGCGTG
ATCGGCATAGTACTCGCAGGCGGCAGCGCACTTGTCGACCTCGGCCAGCGCCTCGGCCTT
GAGCTTGCCCATCTCGTGGGTCATCGCCTGCTGCAGGTCGTCGCGCCGCGTGCGCAGCTG
CGCGGCGATCTGGCGAAGGATGGCGCCGCGGTCCTGCAGCGAGCGATCTGCCCAGCCCGG
AAATGCATCGGCAGCGGCCTGCAGGCGCTGCTCGATGTCGGCTGCGCCCATCAGTTCATG
GCGGTAGGTCACCTGTCCGGTGGCCGGGTCGACGATCTCGACGGTCATGGGGGATCTCCA
TCTGGAAGACCCCCATTGTGCGCCGCCGGCTGTGAGCCGGGTGTTGCCGGCGTTGTCGGC
AGACCGTGTCCTCAGCCGTTGTCCTGCCGCGCCAGCTGCAGGTCGCGCTGGCGCCGCTTC
TCGGCGCGGGCGTTGATATACCAGCCGATCACCGCGGCGATCGACACCGCCGACACCAGC
AGCGTGGCCAACGCGTTGATCTTCGGGCTGATGCCCATGCGCACCGAGGCGAACACCTTC
ATCGGCAGCGTGGTCGAGCCCGGCGTGGCGACAAAGCTGGCCACCACCACGTCATCCAGC
GACAGGGTGAACGCCAGCAGCCAGCCCGCCACCAGCGCCGGCGCGATGATCGGCAGGGTG
ATGCGGCCGAACACGGTCAGCCGGCTGGCGCCCAGATCCATCGCCGCTTCTTCCAGCGAC
AGGTCCATTTCCTGCAGCCGCGAGGACACCACCACGGTGACGAAGCACAGGGTGAAGGTG
ACGTGGGCGATCCAGATGGTGGCCAGGCCGCGTGCCGGGAAGCCGGGAATCGCGCCCATC
GAGGCCAGCAGCGCCATCAGCGAGAAGCCCAGGATCACATCCGGCATCACCAGCGGTGCG
GTCACCAGCGCGCCGAACAGCGGCTTGCCACGGAAGCGCTTGAAGCGCGTCATCACCATC
GCCGCCAGCGTGCCCAGCACGGTGGCCGTGCAGGCAGTCCAGAACGCCACCACCAGGCTG
GTCCACATCGCATCCATCAGCGCGCGGTCGGCGAACAGGTCGCTGTAGGCACGGGTGGAG
AACCCGGCCCAGACCATCGCCAGCCGCGAGCTGTTGAACGAATAGAACATCAACAGCAGG
ATCGGCAGGTACAGGAAGGCGAAGCCGAGCAGCAGCACGCCCAGCCCCAGGCCCTTTGCG
CTACGCGGGCTCATGCCTGCTTCCCTTCCAGCAGGCGCTGCTGGGAACGGTTGAACAGCA
GGATCGGCACCAGCAGCAACAGGATCATCGCCACCGCCATCGCCGAGGCACCCGGCCAGT
TGCGGTTGTTGAAGAACTCGTTCCACAGCTGGCGGCCCACCATCAGCGTCTCCGAGCCAC
CCAACATTTCCGGGATCACGAATTCACCAATGGCCGGAATCATCACCAGCATGCAGCCGG
CGATGATGCCCGCTTTGGACAACGGCAGGGTGATGCGCAGGAACGCCTGCCACGGCCTGG
CACCGAGGTCGTAGGCCGCCTCCAGCAGGCGGTGGTCATGTTTGACCAGATTGGCGTACA
GCGGCAGCACCATGAACGGCAGATAGCAGTAGACGATGCCGATGTAGGCGGCGGTCGGGG
TGTCGATCAGCTGCAGTTTCGGCAGGCCCATCGACGTCATCAGCGTCTGCAGGCCGGTGA
ACTGCAGGAACTGGTCGAGCAGGCCATTGCGGTCCAGGATCGCCTTCCACGCATACACGC
GGATCAGGAACGAGGTCCACGACGGCAGCACCACCAGCATCATCGCCACGTTGCGCGCGG
CGGGCGACAGGCGCGCGATGGCATAGGCCATCGGATAGCCGATCAGCAGGGTCAGGAAGG
TCGAGATCGCCGCGATCCTGATCGAGCTCAGGAACGCCTGCGCATAGATCGAATCGCGGA
ACAGCGCCAGGTAGTTTTCCAGGTTCAGCTTCAGCGAGAAACCGCCGTCGGCGTACTGCA
ACAGCCAGGTGTACGGCGGCGAGCCGACCCGGCTGAGCGAGAAGCTGATCATCAGCACGA
TCAGGAACGGCACTGCAAAGAACAGCAGCAGCCACAGGTACGGAATGCCGATCACCGTGG
CACGCAGCCCCGGCAGCCAGCGCTTCAGGCCGGCGGTGCTCATGAGGTGAGCACCACGCC
GTCGTTGTCGCGCCAGTGCACCCACACCTCGTCGCCCCAGGTGAGGCCATCACTGGCCCA
GCGCTGCGAATTGGCGAAGTTGGCCAGCACCTTGGCGCCGCTGGGCAGGCGCACGTGGTA
GACCGAATGGCTGCCGAAGTAGGCGATGTCCTCGATCACGCCCTGGGCCTTGTTGGTGTG
CCCTTCCGGTTCGTCCTTGCCGATCATCACCTTCTCCGGGCGCAGCGCGAACGCGACCGG
CTGCCCTTCATAACCGGTGATGCCATGGGCGATGTAGATCGGCGCCGGGAACAGCGGCGA
GCGTACGGTCACGTACTCCGGCAGGTCCTCGTCGATCACCCCGTCGAACAGGTTGACCGA
ACCGATGAACTCGGCGACGAAGCGGTTGGCCGGCTGCTCGTAGACCTCGTCCGGCTTGCC
GACCTGCTGGATCCAGCCGGCATCCATCACCGCGATGCGGGTGGCCATGGTCATCGCTTC
TTCCTGGTCGTGGGTGACCATCACGCAGGTCACGCCCGACGATTCGATGATGCTGACCAG
TTCCAGCTGCATCTGCGAGCGCAGCTTCTTGTCCAGCGCGCCCATCGGCTCGTCCAGCAG
CAGCAGCTTCGGCCCCTTGGCCAGCGACCGCGCCAGCGCCACGCGCTGCTGCTGGCCGCC
GGACAGCTGGTGTGGCTTGCGCTTGCCCAGGTGGCCCATCTGCACCAGGTCGAGCATCTC
GCCGACGCGCTTGCTGATCGCGTCCTTGCCCAGGCCATCCTGCTTCAGGCCGAAGGCAAT
GTTCTGCTCGACCGTCATGTGCGGGAACAGCGCATAGGACTGGAACATCATGTTGACCGG
CCGCTGGTACGGCGGCAGCGCGTCCAGGCGCTGGCCATCGAGGGTGATGCTGCCCTTGGT
GGGCGTCTCGAAGCCGCCCAAGCAGCGCAGCAGGGTCGATTTGCCACTGCCGGAGCCACC
GAGCAGGGCAAAGATCTCGCCCTTGCGCACGTCCAGGTTGACGTCGTCGACGGCGACGAA
ACCGTCGAATTCCTTGCGCAGGTCACGAATGGAGAGATAGCCGGGCACACCGGTCGTGTC
GACGACGGCGGCTACCGGCTGGGCTTCAACGGGCATGGGGGCTCCGGGAGCGGGCGGTGG
ACAGCGGCCGCCATTCTAACGGCCGGGGGGCCCAGGGGATATGACGGCGGCAGGCGGAAG
CGGCCGCTGGCCGGCTCCGGGGGCCCCAGGAGTGTCGGTTTTCCCCCGCCATGGTGGCCT
GCCCGCGCAAAGGCCCGGGCTCCCCGGGACGACCCTGCGGTCGTCCCGGCCAGACACCAC
AGGCGACGCCTCGATCTGCAACGATTTTCAGAACCGGATCTGTTGAAGGCCCGGGGCGTT
CTCCGCGCAATGGCCCTGATCAAGGCCTTGCATGGACCCACCCTAGTGACTTCCCCGGAC
AGCCCCTCCCCTTTCCCGCCCCGCCTGCCGGGCTCCCTGCCTGCAAGGCTGCCGCTGGTC
ATCATCGGTGCCGGCCAGGCCGGGTTGTCGCTCAGCGCGCTCCTGCAGGAGACCGGCGTC
GAGCATCGCGTGCTGGAGGCCGAAACCGTAGGCGCCAGCTGGCAGCGGCGCTGGGAGTCG
TTCCAGACCAACACCGCCAACGCCACGATGGCCCTGCATGGTCATGCCTATGCCGGCGAT
GACCCGGATGGCTTCATGGGCGCCCCGGAGGTGATCCGGCACCTCCGCGACTATGCCCAC
GAGCGTTCCCTGCCGATCAACGAGGGATGCGGGGTGCATCGGGTTGGGCCTGGGCCCGGT
GGCTACGCCATCCACAGCAGCCAGGGGCTGATCCATGCCCGCGCGGTGGTGGTCGCCACC
GGTGAATACCGCCGCACACGGATGCCCCGGGTCCCGTTCGCGCCCGCGCCAGGCCTGACC
GTGCTGCACTCGGGCGACTACCGCAGTGCCCGCCAGCTGCCCGATGGCGCCGTGCTGGTC
ATCGGGGGTGGGCAGTCCGGCGCGCAGATCGCCCAGGACCTGCGCGACAGCGGTCGCAGC
GTGCACTGGTCACTGGCCCAGCGCCATTCGCATACCCGCCGGCTGCGCGGCAAGGACTCG
ATGACCTGGTGGGACATGGCCGGGCGCATCCACCAGCATGTGAGTGAAGCGGCCGCCGTA
CTGGCCGGAGAACCGGATGCACTGCGCAAGGCCCGCACCGCAGAGTTCCCGCTTATTTCC
GGCAAGGGAAACGGTGGCCTGGGCAGCTCGATCAGCCTGCTGGCGATGCACCGCGCGGGC
ATCAGGCTGCTGGGCCGGTTGCAGGGCTTCGATGGAAACGTCGCCCGCTTCGCCGATGTG
CGCCCGCAGCTGCGTACCGCGATCAAGGCCACGCAGGCCGAGTACGCCTATCTTGATTCG
CTGGCCAGCGCGTACTACGCCACGCGTCCCGAGCCACGCACCGACGATGCCCGCTACATT
CCGGAGGAGGTCTATCTGCACTGGGAACCGGACGCATCCCCGCGCGAACTGGATCTGCAG
GCGGAAGGCATCCGCTCGGTGGTGCTGGCCACCGGCTTCGTCGCCGAATGGCCCTGGCTC
GACGTACCGGGCGCGCTGGATGCACATGGCTACCCGCTCGGCGACTTCGGTGTTTCCCCG
CAACCGGGGCTGTTCTTCATCGGCATGCACAACCTGCAGCGGATGAGTTCATCGTTCCTG
TGCAACGGCGGTCGCGATGCGCGCGACCTGCTGCCTGCCATCCTGCGGCACCTGGGCCGA
AGCGGGAGTACCGGCATCGACCCTGGGTAAGGCAGCCGCCGGGCATGACCCGACGGCACC
AGGCCGGCTCAACGGCCGGTCTTCACCTCGGTCCACAGCCGGGTGTAGAGCTTGTCGGTC
TCCGGCGTGTTGATCGAGTACGTGAACATCTTCGCGGCCACGTCGGCCGGCGGGTAGATG
GTCGGGTCGGTACGGATCGCCTCATCCACCAGCGGGGTCGCGGTCGGCACCGGGTTGGCG
TAGTGGATGAAGTTGGTGTTGGCCGCGGCAACCTTCGGCTGCAGCAGGTAATTGATGAAG
GCGTAAGCGGCCTCCGGATGCTTGGCGTCCTTCGGGATCGCCAGCATGTCGAACCACTGC
GGGGCGCCTTCCTTCGGGATCGAATAGGCCACGTGCACGCCATTGCTGGCTTCCTCGGCG
CGGTCGCGGGCCTGGATGATGTCACCCGACCAGCCGACCACCAGGCAGGTGCCGCCATTG
GCCAGCGAACCCACGTACTGCGAGGAGTGGAAATTCTGCACGTACGGTCGGATCGACTTC
AGCAGGTCGGCCGCCTTCTGCAGCTCGGCCGGGTCACCGCTGTGCGGGTCCAGGCCCAGG
TAATGCAGCGCGATCGGGATCATGTCGGCCGGCGTGTCCAGGATGGTCACGCCGCAGTCC
TTCATCTTGCTGATGTTCTCCGGCTTGAACACCAGGTCCCAGCTGTTGGCGATGTCGGTG
CTGCCACCGAAACGCTGCTTCAGCATCTCCACGTTGTAGCCGATGCCGGTGGTGCCGATC
ATGTACGGCACGCCGTACTGGTTGCCCGGGTCCTGGGTGGCGATGCGCTTCATCACCGCC
GGATCGAGATTGGCCAGGTTCGGGATCTTGCTCTTGTCCAGCGGCAGGAACACACCGGCC
TGGATCTGGCGACCGAAGAAGTTCAGGGTCGGCACCACCACGTCGTAGCCGCTGTTGCCG
GCCAGCAGCTTGGTCTCGACCATCTCATCGCTGTCGAACACATCGTAGGTCACCTTGATG
CCGCTCTCCTTCTCGAAGGTCGGGATGGTGTCCTCGGCGATGTAATCGCTGTAGTTGTAG
ACGTTCAGGACCTGGCTGTCCTGCGCGCCGCCATTGCCACCGCCACAGGCGGCGAGCATG
GCGGAGGCCAGGCCGAGCGTGAGGATACGCAGCTTCATCGGGTGCTCCAGAATGCGGGAA
GGGGGGCCGGCGGTGCCGGCGACGGGTGCCAGCCTACCCCCCGGCGGCGGATTTTTCTAT
TCCGGATGCTCAGACGTTCAGCAGCAGGAACTCGCGCTCCCACGAGCTGATGACACGGAA
AAAGGTCTCGTATTCCTTGCGCTTCACCGAGATGTAGGCCCGGCAGAAGCGCTCGCCCAG
CAGGGCCTGCAGTTCGCTGCACTGCTCCAGCCCATCCAGCGCTTCGCCCAGCGAGCGCGG
CAGGTTGTAGCCCAGTTCCTTGGCGCTGCCGGTCACCGGCGCATCCGGTGCCAACCGCTC
GCGGATGCCCAGCAGGCCGCAGGCCAGGGTCGCCGCCATCGCCAGGTAGGGGTTGGCGTC
GGAACCGGCGAAGCGGCTCTCCACGCGCATGTTTTCCGGCGTGTCCAGCGGCACGCGCAG
GCCACAGGTGCGGTTGTCGAAGCCCCAGTGCACGTTGCTCGGCGAGACTTCGCCGAACAC
CAGCCGGCGGTAGGAATTCACGTTCGGCGCGAAGAACGCCATCGCCTGCGGCGCGTACTT
CTGCAGGCCGCCCAGATAGTGGCCGAACACCGGGCTGAACTCGCCTTCGGCATCGGTGTC
GCCAGCGAACACATTGCTGCCGTCGCTCACCCGCACCAGGCTCTGGTGGATGTGCATGGC
ACTGCCCGGCTCGTTCTCCATCGGCTTGGCCAGGAAGGTGGCATACACGCCGTGGCGCAT
CGCCGCCTCGCGCATGGTGCGCTTGAACAGGAACACCTGGTCGGCCAGGTCCATCGCATC
GGCATGGGTGAAGTTGACCTCCAGCTGCGCCGCACCGGATTCGTGGATCAGCGTGTCCAC
ATCCAGCTTCATCGCATCGGCGTAGTCGTACATCAGGTCGAGGATCGGGTCGAATTCGTT
GACCGCATCGATCGAGTACGACTGCCGCGCGGTTTCCGGGCGCCCGGAGCGGCCGGCCGG
TGGCAGCAGCGGGAAGTCCGGGTCGGTGTTCTTCTGCACCAGGAAGAACTCAAGCTCCGG
CGCCACCACCGGGCGCAGGCCCAGCTCGGCGTAGGCCGCCAGCACGCGGCGCAGTACGTT
GCGTGGCGCCAGCTCGTGCGGCTCACCGTTCTTGGTGTAACAGTCGTGGATGACCTGCGC
GGTGGCGTCGGCCGCCCACGGCACCATGCGCACCGTGTCCGGATCGGGACGCAGCATCAT
GTCCGAGTCCGACGGCGAGGTCAGCTCGTAGTAGTCATCAGGGAACTCGCCGGTGACGGT
GGTGGCGAAAATGCCTTCGGGCAGCCGCGTACCGTAATCATGCGAGAACTTGTCGGCGGG
AATGATCTTGCCGCGCGCGTTGCCGGTGATGTCCGGGACCAGGCATTCGACCTCGGTGAT
GCGCCGCTCCTTCAGCCAGCGCAGCAGGCTGCTTTCCTGCGGTGCGGGGGGCGTAGCCGT
CTTGCGCGGGCGCGTTCGGGAACTCATCGGGAATCCAGTCGGTTCTGTTGGTGCTGCCGG
CAAGCTTGGCCGAACGCACGGAAAATAGCGTGATAGAACGGCGAGTCCATGACACGCCAC
TCCGGGTGCCACTGTACGCCGAGCACGAAACGATGGCGTGGGCTGCGCGCTGCCTCGACC
AGTCCATCATCGGCTACTGCCTCGACCTGCAGCCCGTGTGCCAGTCGGTCGATGCCCTGC
CCGTGAACCGAATTGACCTGTGCGCGGTCACCGCCTTGCCACTGCGCCAGCCAGCCATCG
GCGACCAGGGTGACCGCGTGGGCCGGCCCGTACTGCACCTCCACCGGCGCCTGTGGGTCT
TCGCGATGGTCAGTCAGGCCAGGCACCGCGTGTACCTGCGGATGCAGGCTGCCCCCCAGC
GCGACGTTCAGTTCCTGGAAGCCGCGGCAGATCGCCAGTACCGGCAGGTCCAGCGCCAGC
GCCTCGCGCAGCAGCGCGAACGCATTGGCATCACGGGCCGGGTCATGCGGATTGCCCGGC
CAGCTGCGGCCGCCCTCGTAATGCTGCGGTTCGATGTTGCTGACCGCGCCGGTCAACAGC
AGGCCATCAAGCCCCTGCAGCCAGTCGCCAGCCGGCAAGGGAGGCTGCAGGCTCGGCAGT
ACCACCGGGGTCACTTCGGCGGCCTCGGCCAGCGCGCGCACGTACTTCTCGCCAGCCACC
GCGAAACGGTGGTGGCCGAGCACGGTACTGTCGGTGGGCAGGCCCACCCAGGGCAGGCGG
CGCATGGTAAAACTCCTTGGCGTGCGAACACGTTACCCGCCGGCCAACGAAGGCGGCAAG
TCTTCGCCATCACGCCACGGCTGTCACGCATCGGCGAGACTACGCGGGTGAATGCTGATC
GTTCTCCCCCGCTCCCCCCTCCCGCACTGCGCCCGCGAGGCCTGCAGTGAGTGCCGCCTT
CCCGCCCAGCTGGTATGCCTACAGCCTGCCCGAACCGCCCGCACTGCCCTCGCTGCAGGG
TGAGGTTCAGGCCGATGTCGCAGTGCTCGGCGCGGGTTATGCCGGCCTGACCGCCGCACT
TGAACTGGCTACGCGTGGCCAGCGCGTGGTGGTACTGGACGCGCAGCGGATCGGTTGGGG
CGCGTCCGGTCGCAATGGTGGCCAGGCGCTGGTCGGCTATGGCTGCGAGGTGGACGAACT
GGAGCGTCAGCTCGGTCGTGATGATGCGCGCCACCTGTTCGACTGGTCACGCGACGCGGT
GCAGGCAATGCGCACACGTATCGATCGCCACGGCATCGACTGCCATTGGGTGGAAGGCCA
CGCCAGCGTGGCCATCCGTGAACGCCACGAGCGTGACCTGCACGCCAACTGCGAGCACCT
GCAACGCCACTACGACTACCCCATGCAGTGGTGGAGCCGTGACACTCTGCGCGCGCAGCT
GGACAGCCCGCGCTACCGCGCCGCGATGTTCGACCCGCTCAGCGCACACCTGCACCCGCT
GGCGTATGCACGCGGTCTGGCCGATGCAGCGCGCGCGGCAGGTGTGGTCATCCACGAGGA
TTCGCCCGTCGTGCGCATCCAGCGCGGGCCACGGCCGAGCCTGCACACTGCCCAGGGCAG
CGTGTGCGCCACGCATCTGGTGGTGGCCGGCAATGCCTGGCTGCAGGGCCTGCTGCCCGA
GCTGGAACGGCGGATCATGCCGGTGGGCACCTATATCGGTGCCAGTGAGCCACTGGGCGC
AGAACGTGCCCGCGCCCTGATCGGCAACAACATGGCCGTGGCCGACACCGCCTGGGCACT
GGACTACTTCCGCCTCAGCCACGACCACCGCCTGCTGTTCGGCGGCCGCGCCAGCTACTC
GGCACTGCCCCCGCCCGGCCTGCGCGGGGTGATGCAACGACGCATGCACGACGTCTTCCC
GCAGCTGGCCGACGTGGTGCTGGACCAGGTCTGGGGTGGCTACGTGGACATCACCCGCAA
CCGCGCCCCGCACTGGGGCCGGCTGGACGGCAACCTGTACTTCGCGCAGGGATTCTCCGG
CCATGGGGTGGCCGCCGCCGGACTGGCCGGCGAGGTGATCGCCGCCGCCATCGCCGGCCA
GAGCGAGCGTCTGGACGTGTTCCAGCGCCTGCGGCATGCGCCCTTCCCCGGCGGCCGGCT
GCTGCGCACGCCCCTGCTGGTGGCGGCGATGTCGTGGTACAAGCTGCGGGATGCGTTGTG
GTAGCGGGGCCCTTCCCAGCCACATAATCGGCGCAGGAGCTGGGGAGCACGTGGATGCAG
TGGTGGAAGGACGGCCTGCTGGTGAGGATACGGGTCAGCCCCGAAGGGCTGGCGCTGGCG
CTGCTCTATGCCCTCGCCTGCTGGGGTGCGCGCAAGCTGTCACTGGACCAGTTCTTCCTG
CCTGCCGGCGTGCGGGTGGCCGCGCTGTTGCTGTGCCCGCCCCGTCTTTGGCCCTACCTG
CTGATAGGTGAATACGCCTACTTCGCGCATCTGCGCATCCCCCTGATCAGCAAATACAAC
CTGACCTGGGTAATCCTGGCCTCGGTGTTCCTGATGCCTGCCGTGATGCTGATCGTGCGC
CTGCACCGGAAACTGCTGGCACGCACCACGATCGTCGGCGTGATCTCCATTGCGGTATGC
GCCGCGACGGTCATCAGTCTGCTCAACCTGGGAATCTCGTACCTGCTCTGGGAGCCGTTG
CAGAACGCGTCATTCATCACCAACGTATTGCGCTATGCGCTGGGCGACTTCACCGGCATC
CTGATCCTGGCACCCCTGGCATTGCTGTGGATCCGCCGCGCCGAGGAAAAATGGACAACC
GGGTCTGTCGCGGCCACGGTCGCAGCACTCGGCGCCATGCTGGTCATTGGCCTGCAGGCG
ACGCCGGTACCGGCATCGATCACGGCCCCCGGCTCGCTGCAGCTGCTGTTGATCCTGCCT
ATTCCCGCGATCGCCCTGACCTGCCTGCTGGGATGGCGCGGTGCGGCCATCGGTGTCGCC
GCCGTCAACATGATTCTTGGCCTCAGCACCCCCGCCGACCATCCGACCGCGTTCGACCCG
GCTACCTTCGCTACCCAGCAGGCCATGGCCATCGCCAGCATCGCCCTGCTGTTGCTGGGC
GCGCGCATCACCCACTTCCAGAACCAGCACCGGTTGCGCGAGGAAGATGGCAGAGCGGCC
CTGCAGCTTGCGCGGAATTCACACCTGGCCAGCGAGATGGACCTGCGTGAGCGCGCGGCA
CACCTGCGCCAGCTGGGCGATGGCATGGACCTGTCGCTGAACGAAATGGTGAACTGGCTG
CATGCGCAGGGTCATCACGCCGTGGCCGACAGCCTGCGGCATACCTCGGAGGTGCATTCG
CGCCTGTTCCGGGCCCAGGCCAGCATGATCTATCCCGCCGCCCTGGAACAGCTGGGCCTG
TACGTGGCGTTGCAGGCTGGCGGGGTGCGCGAGGCATGGAATGCTACGCATCGCATCGGC
CAGCCGAGGTTGAAGGGTGACCCCTGCGCACTCGGGGTCGGCCTGCAGCTTGCTGCCTAT
CGCCTCGTGGTCGATGCGGTCTCGCTTCTATTGAAGTGCGAGTGTGGACAGATCTCGGTC
AGTATCCGCTGCGGAAGCTCCTTCCGGAAGCGTGGTGCCTTCATCTGCGTGGCTCTTCTG
GACCGCCACGCATCACTGGGAAGCCGTGCAAAGGCGCTGGCAAACGAGCAGCTGCTGGGC
CGAGTGCTCGCACACGCTGGCTACATGGACCTGAGTGGCAACAGGCTCAGGATGGTGTTG
ACCGAAGCACGGGACGCTCCCCGCCAGGCAGGCACTACTGAAGCCTTGAGGGAAAGCACA
CGCTCCATGGACACTGGCGCCCCCCGGGCCGCGATCTGACTATCCCGGTGAAAGGAGCTG
CAGATCATTGCGCGAAAGTGATCTTTGGTCGGCGCCGAATCCACCCCGTCAGGATCTGGC
GCCGGCGTGCAATTGCGCCCCCCTGCTTCCATCGATACTGTCATCCAATGGCGCGTCATG
GCGCGTTCAAGCAACCCGCACGGCCGCTGCCATGTCACGAGCAAGGGAGGCTCGGGTTTG
GACCGATTCAAGAAGGCAGTTGAACTGAGCTTCCGTATCCGGCCAGCCGGCATCGCACTC
GCGGCCGTCTATGCACTGAGCTGCCTCGGCTCGCGTCAGTTTTCGCTGGATCAGTTCTTC
CTGCCGGCGGGCATCCGCGCAGCGGCACTGCTGATCGTCCCGACCCGCCTGTGGCCCTAC
CTGCTGCTGGGCGAGTACGCGTACTTTGCAACGCTGCGCATCCCCATGATCGACACCTAC
GGCCTGGATTGGGTCATCCTGGCTTCGACGCTGCTGATGCCGATGGCGATGCTGGTGGTC
TACCTGCATCGGATGAGAATGCCGTCCGAAGCAGCCACCGGTCTGTGGCTGCTGTCGCTG
TCGTTCTGCACAGCGTTGTTCGTCCCGGGTCTCAACCTGGGCATTTCATATGTCCTATGG
TCGAACCCACCACCCAGCAACCTGCTGGACGCGGTCGACCGGACGATCTTTGGCCACTTC
GCCGCCATCATCACCCTGGTACCGTTGGCATTCCTCTGGTCGCGGCGGCAGGCCGACCCC
GGTTGGACAGACCGTTTCGTCGCCCCTACCGCCTCGGCGATCCTGGGGATGCTGGTGCTG
GGCCTGTGCATGCAATTGACACGCGCCGACGCCCACACGACGCGGACACACATGGTGCTG
CTGGCCGCCCTGCCCGCCATCGCCCTGACCTTCATGCACGGGTGGCGCGGCTTAGCCATC
GCGATTCCGTTGTTGAACCTCCCCCTGCACGGCGCAACGCCCAGCACTGGCCTGCCTTCC
TCGTTCGACCTGGGCACGTTCGCCACCCAACAGAACATGGCGGTGATGAGTGTCGCACTG
CTGGCACTCGGTTCCAGCATCAGCTATCACCATCAGCGCGCCCGGTCCCGCGGCCTGGCC
GAGGCAACCACGCTGCGCCTGGCACGCGGCTCACTTCAGACCAGCGAGCGTGAGCTGCGT
GAACGGGCCGTCCACCTGAAGCACCTGGGCGAGGGCATGGACAATTCGCTCAGCGAGATG
GTCAGCTGGCTGAAGTCCCAAGGCCACCATGCGGTCGCAAACAGCCTGCAGCACGCGTCG
TCGGTACATTCACGGCTGTTTCGCGAACAGGCCAGCCTGGTCTATCCCACCGGACTGGAG
CAGGTCGGGCTCTACATCGCGCTGCAAGCCGGCGGTGCATGCGAAATCTGGAACAACACG
CATCGCGTCATTCCACCCAGGCTGGCGGGCAATCCCTGCCTGCTGACCGTGGATCTGCAA
CTAGCCATCTATCGCTCGCTGATCGAGGCGGTTTCACTTCTGCTGGAACTGGAAACCGGG
CAGGTCTGCGTGCGCGCCCGAAGCGGTCGGGCAGGCAAGCATCGCGGCATTGTTGCCGTG
GTGAGCCTGCTCGACAGTGGTTGCCCGCTTTCCACGCGTACCACCCAACAGGCCGTCGAG
CGCCTGGCCGGACGGATGCTTGCCTACGGCGGAACGGTCCACTGCCGCGGCAATCGGCTG
CGGCTGGTCCTGCATGAACCGATCACCCACGCGTCGCCAGCGGCGGCCTGACGCGGAATC
TGGCCCGGAGCGCAACGTTCGCCGCTAAAGTTACACCCGAAACCGCCGTTATCCGTGCCG
AGCCCCTCCCTCGTGAGCCACCGCATCATGCCCGTCCTGCCGCAGGCCGCCGTCGATGGC
GACCTGGCCGATCCGCTGCCGCAGCGGATCCTGCTGGTCGAAAACTCCCGCGCCTTCACC
GGCATACTGCGCGAGGCCATCGAGCAGCGCCTGGAACTGCCGGTGGTGATCGCCTCCACC
CTGGCCGAGGCCGACCGCCTGCTGAGCGAACGTGGCGGCTGGTTCCTGGTACTGACCGGG
CTGGTCCTGGCCGATGGCGACCGCGACGCGGTGGTCGAGTTCTTCCTCAAGCGCGACCTG
CCCACCGTGGTGGTCAGCGGCGTCTACGACGAGGACCTGCGCAAGCGCGTGCTGCAGCAG
CAGATCATCGACTACGTGCTGAAGAACACTCCCGGCAGCATCGATTACCTGGTGTGGCTG
GTGCAGCGGCTGGAGCGCAACCGGCGCATCGCCGCGCTGGTGGTGGACGACTCACCGTCC
GCGCGCGGTTACGCCGCAGCCTTGCTGCGCATGTACGGCCATGAGGTGCACGAAGCGGCC
GATGGCAACGAAGGCCTGGCCGCGATCGAGGCGCATCCGGCGATCCGCCTCGCCGTGGTC
GACCAGGAAATGCCGGGCATGCAGGGCGTGGAGTTCACCCGCCGCCTGCGCACCCTGCGC
TCGCGCGACAAGGTGGCGGTGATCGGCATCTCCGGCAATACCGATGCATCGTTGATTCCG
CGCTTCCTGAAGAACGGCGCCAACGATTTCCTGCGCAAGCCGTTCTCGCGCGAGGAATTC
TTCTGCCGGGTCTCGCAGAATGTGGACCAGCTGGAGCTGATCGGCACCCTGCAGGACCTG
GCCACCCGCGATTTCCTCACCGGCCTGCCCAACCGCCGCTGCTTCCTGGAGCAGAGCCAG
CGCCAGCTGCCGCAGCTGCAGCTGCACGGCCAGTGCGTGGCGGTAGCGATGATCGACATC
GACCACTTCAAGCACATCAATGACACCCATGGCCACGAAGCCGGCGACGATGCGCTGCGC
GCGGTGGCCGGCGCGGTGGCCACGCATGCACGCAGCCACGACCTGATCGCGCGCTTCGGC
GGCGAGGAATTCTGCCTGCTGGTGCCGGACATGGAGCAGGACGAGGCGCTGCTGTACTTC
GAGGAGCTGCGCCAGCGCATCGCCGCGCTGGAGGTGGACATCGGCACCGCCACGCTGCGC
ATGACGGTCAGCATCGGGCTGTGCTGCCTGCGCCCGCAGCGCGATGCACTGCACCGGCTG
ATCTCCGAAGCCGACCGCCAGCTGTACCTGGCCAAGGCCGGTGGCCGCAACCGGGTCAGC
TGCACCACGGTCGCCAGCCCGCTGCGCCCACGCGAGCCGGCGCTGCCCTGACCGGTACGC
TTTGATCCAGATCAACGCCGCCCGCGCCGGGCGGCTCTACAGTCGGCCCCGACATACGCA
TGAAGGGGAGCCGGGGATGGCACTACTGGTCTGGCAGGACGATCTGAACATCGGCATCGA
TGTGATCGACCAACAACACCGCCGCATCATCGAAATGCTCAACCACCTGCACGTGGCCCA
GGCCAGCATGCAGCGTGCCGCAGTGGGTGAAGTGATCGACGAGGTGGTGGACTACACCAT
GTCGCACTTCGCGTTCGAGGAAGAGCTGATGGAGGAAGCGGGCTACCCGTTCTGTGCCGC
GCACAAACGCGTGCATGAGGTCTTCATCAAGCGTGTCTCGGAGTACCGCATGCGCTTCCA
GGCCGGCGAGGACATCAGTGACGAGCTGCGCACCATGCTCTCGCGCTGGCTGTTCAACCA
CATCCGTGGCGACGACCAGGCCTATGCCGAACAGGTCAAGGCGCACCTGAACCAGTTCGC
CCGCGAACACCAGGGCGGCGGCTGGTTGGGTCGCACGCTCAAGCGCTTCTTTGGTTGAGC
CGCAGCGCGCGCCGGTGCAGTGCCACCAGCGCGCACAGGGTCGCCACCGCAGTCAGGCAC
AGGTAGTAGCCGACCGCGACCAGGCCGAAGCGCTCGGCCAGCCAGGTGGCCAGGTACGGC
GCCGGTGCCGCACCGAGGATGCCGGCCAGATTGAAGGACAGCGAGGCACCTGTGTAGCGC
ACCTCCACCGGGTAGATCTCGGCCAGGAAGGTACCGCAGGGGCCGTAGGTCAGCCCCATC
AGGAACAGGCCCAGGCACAGGAAGGCGGTGACCAGCCACGGGCTGTGCGGCTGGAACAAC
GGTGCGAACAGTACGCCGAAGCCGACGATCAGTACGCTGGCAACAATCATCGTGCGCCGC
GTGCCCCAACGGTCGCCATAGCGCGCCGACAGCGGGATGCCCAGCGCGAAGAACAGCATG
CCGGCCATCTGCATCAGCAGGAACTGCTCGCGGCTGTAGCCCAGCACCGCGGTGCCATGA
CCGAGACTGAACACCGTCATCAGGTAGAACAGCACGAAGGTGGCGAACGCACCCAGCGTG
CCGAGCAGCATCGGTACCGGGTGGTCACGCAGTACCGTCCACATCGGCAACCGCACCGGC
GCCTTGCGCTCCAGCGCCTTCTTGAAGTCCGGCGTCTCGTGGATGTTCAGGCGCACCCAC
AGGCCGAGGCCGACCAGCAGCGCGCTGGCCACGAACGGAATGCGCCAGCCCCACTGCAGG
AAGTCGTTCTGGCTCAGGCAGCGGCCGAGTACGAGGAAGATGCCGGCCGACAGCAGGAAG
CCGAGCGGTGCGCCCAGCTGCGGGAACATGCCGTACCAGGCGCGCTTGCCCGGCGGCGCA
TTCTCGGTGGCCAGCAGCACCGCCCCACCCCACTCGCCGCCCAACCCCAGGCCCTGGCCG
AAACGGCACAGCGCCAGCAGCGCCGGCGCCCACAGCCCGATCTGCGCATGGGTCGGCAGC
AGGCCGATCAGCACCGTGGACAGGCCCATGGTCAGCAGCGCGGCGACCAGGGTGGCCTTG
CGGCCGATGCGGTCGCCGAAATGGCCGAACACCGCCGAGCCGACCGGACGCGCGATGAAC
GCCACCGCGAAGGTCGCCAGTGACTGCAGCAGGGCCGCCTGCTCACTGCTGTCCGGAAAG
AACAGGTGCGGGAACACCAGCACCGCGGCCGTGGCGTAGATATAGAAATCGAAGAATTCG
ATGGTGGTGCCGATCAGGCTAGCCACCAGAACACGACGGGGGGAATTCACGGGCGGCGCG
GCAGCAGTGATCGTCGACATCGGCAACACGGGTAACGGCGGATCGCCCGATTCTGCCACG
GGCCGATGGCCGCACGGGACGATGGTTTCAGCCGACACCGATGCCAACGGAATTTTTCCG
GCCGCCGGCTAGGCTGCGCCACCGGTCCCTGCATGGATGCCTTGCCCATGGCTGCAGTTG
CGTTGTCATGCTCCGATTCGCCGAAGCTGCCGCGGATGGCGGCATGGCTGGTGGTGCTGC
TGGTGCATGGCGGGCTCGCTCTGTGGCTGCTGGACAGCGGCCGGATCGAACTGCGTAGCG
GTGAGGGCCCGCGGATCTCGCTGCATTGGCTGCCGCCGGAACCGCCGGCGCCGGCACCTC
AACAGCCCGCCTTGCCCTCCGCAAAGATGACGCGTCCGGCCGCATCGATGATGCCCCGCC
CTGCCCCCGGTTGCACAGGCAGAGAGCGCCCTGCCTGCCCCGGGGGACGTGGCTGCAGTG
GCGCCACTGGTCCTGAGCCTGCCTGCGGGCAGCATCGACGGTGGTGACGGCATCAGCGCA
GCTGGCGTGGCGCCGCGCCTGATCGGTCGGCGCGAGGTCCATCCTGCGTTCGGGCCTCGC
CGCAATTACTTCCGGATCCCTCGGCAGATGAGCCCCGAGCAGATCGTGCATGGCGTGGCG
CAACTGCTGGGGCTTTGGCCGCCGGGATACATCGTCGACCCGTGCGAACTGGGTAAACAG
GACATGGACTATTTCCAGAACGCGGTCGAAGAAGCCGACCGCGACATGCTGCGCGCGGCA
GTGCTGCAGGTGAGTACCCGCTGCCGGTAGCTCGACGGCTGTCTGCCTTCTGTAGAGTCG
AGCAAGGCTCGACTGCTCTTCGCGAGAAGCAGTCGAGCAGGGCTCGACGCTACAAAGAAC
GAACAGCGGTCAAGCAGCCACGTCGTTACAGCTGGATCCAGGTGGCCTTGATCTCGCTGT
ACTTGTCGAACGCATGCAGTGACTTGTCGCGCCCATTGCCGGACTGCTTGTAGCCACCGA
ACGGTGCGGTCATGTCGCCACCATCCCAGCCGTTCACCCACACGCTGCCGGCGCGCAGCT
GGCGTGCGACACGATGGGCGCGGCCGAGGTCGCGTGTCCACAGGCCCGCCGCCAACCCAT
AGCGGCTGTCATTGGCCACGCGCACTGCCTCCGCCTCATCCTCGAAACCAAGTACCGCCA
GCACCGGGCCGAACACCTCCTCGCGTGCCAACGCGTGGTCCGGACGCACCTGGTCGAACA
CCGTGGGCTGCACATAGCAGCCGCCGGCCTCCACCTCGGCCCGATGGCCGCCGAGCAGCA
GGCGGGCGCCCTCGCCTTCGGCCCGTGCGATATCGGCCAGCACCTTGTCCACGTGCGCGG
CATCGACCAGCGCGCCCATCGGTGCATCGGCCTCCAGTGGATGCTGCGGCTGCATATGCT
GGCCGTAGGCAATCACCTGGTGCACGAAGTCCTCACGGATCGAGCGCTGCACCAGCAGCC
GCGAGCCGGCGGTGCAGACTTCGCCCTGGTTGAAGAAGATGCCCTGCGCCACGGCCTTGG
CCGCTGCGTCCAGGTCCGGTGCGTCGGCGAACACCAGGTGCGGGCTTTTGCCACCGCATT
CCAGCCAGACCCGCTTGAGGTTGGACCGTCCCGCATGCTCCAGCAGCTTCGCGCCGGTGG
CGGTGGAACCGGTGAAGGCCAGCACGTCCACATCCATGTGCAGCGCCAACGGTTCACCGA
CGCGCGTACCGTGGCCTGGCAATACGTTCAGCACGCCGTCCGGCAGGCCCGCCTCAGCGG
CCAGCGCGGCCAATCGCAACGCACTCAAGGGCGACCGCTCGGAAGGCTTGAGCACCACCG
AATTGCCCATGGCCAGCGCAGGCGCGATCTTCCAGCAGGCCATCAGCAACGGAAAGTTCC
ATGGCACGATCGCTGCGACCACGCCGGCTGGCTCGCGCGTGACCAGGCCCAGCTCGTGTG
GGCCAGTCGGTGCGACTTCGCCGTACAGCTTGTCCACCGCTTCGGCGGTCCAGCGCAGGC
AGCGCACCACGCCGGGCAGGTCGATACGGCGTGCGTCGCGCACCGGCTTGCCCATGTCCA
GGGTTTCCAGCAGGGCCAACTCATCAGCGTGCTTTTCCACCAATGCCGCCAAGGCCAGCA
ACACCCGCTTGCGATGGGCCGGGCTGGCCTCTGACCAGTGGCCCGCATCGAAGGCACGCC
GCGCCGACCGCACTGCGCGCTCTACGTCCTCTGCATCGCAGTCGGCGACCACCCCCAGCA
CGCGCCCATCAATCGGGCTGATGCAGTCGAAGCGCGCGCCGCTGGCAGCGTCGGTGTAAC
GACCATCAATGAAGGCCTGTGCGGGTATCGAAAGCTGCTGGGCCAGCACCTGCCAGTGGC
TGCGGTCGGGAAAGTCGGCCATGTCGGGCTCCTCGGAACAGTTTCCCCGGTTATACCGGC
GCGGCCGCGACTCCGCCGTGACGTGGCTGCGCTACATTTCCCCCATCGGACCCGATGGAG
CTGGCATGAAGCGTTCCGCGAGCGACCTGCACGATCTGGCTACCCAACGCCCGGAGTCAT
TGGAGGCGTACTGGATGCCGTTCACCGCCAACCGCCAGTTCAAGGCCGCGCCGCGTTTGC
TGGTGCGTGCCGAGGGCATGCACTACGAGGATGTCGACGGCCGCCAGATCCTCGATGGCA
CCGCCGGCCTCTGGTGCTGCAACGCGGGCCATGCCCGCCCACGCATCGTCGAGGCCATCG
TCGAGCAGGCACGCACGCTCGACTACTCGCCGGCCTTCCAGATGGGCTCACCACCGGCCT
TCGCGCTGGCGCAGCGACTGGCCGCATTGGCGCCGACGCCACTGAACCATGTGTTCTTCA
CCAGCTCCGGCTCGGAGGCGGTGGATACCGCGATGAAGATCGTGCTGGCCTACCACCGCC
AGCGTGGCGAGGGCCAGCGCACGCGTTTCATCAGCCGCGAGAAGGCCTACCACGGCGTGG
GCTTCGGCGGCATGGCGCTGGGCGGCTTGCCCAACAACCGCAGGGCGTTCGGCCTGCAGC
TGGGCGGCGTGGACTACCTGCGCCACACCCTGGACCTGCAGCGCAATGCGTTCAGCAAAG
GCCTGCCGCGCCAGGGCGCCGAGCTGGCCGATGACCTGGAACGACTGATCGCACTGCATG
ACGCCTCAACCATCGCGGCGGTCTTCGTCGAACCCATTGCCGGTTCCGCCGGGGTGATTC
TGCCGGCGCCGGGCTACCTGCAGCGCCTGCGCGAGCTGTGCGACCACCACGGCATCCTGC
TGGTGTTCGATGAGGTCATCACCGGTTTCGGCAGGGTCGGCATGCCATTCGCCGCACAGC
GCTTCGGGGTCACCCCCGACCTGCTGACCTTCGCCAAGGCGGTCAGCAACGGCGCAGTGC
CGCTGGGCGGCGTGCTGGCCAGCGACGCCGTGCATGCAACCCTGATGCAGGCACCGCCAC
AGGCCATCGAGCTGTTCCATGGCTATACCTATTCGGGGCATCCGCTGGCCTGCGCGGCCG
CACTGGCCACGCTGGAGGTCTACGCCGAGGAGCGCCTTTTCGAGCGCGCCATCGAGCTGG
GCGAGTACTGGCAGGAACGGCTGCATGCGCTGCAGGGCCTCCCCAACGTGATCGACATCC
GCAACTTCGGTCTGGTCGGCGCGGTCGAGCTGGCGCCTCGCCGCGATGCGCCGGGCAGCC
GGGGCTACGAGGTCTATCGGCGCTGCTTCCACGACGGCGGGCTGCTGGTGCGCTGTACCG
GTGACATCATCGCGCTGTCGCCCCCGCTGATCGTGGACAAGGCGCAGATCGACCAGATCA
CCGGCACGCTGGGCGAGATGATCCGGGCCACTGCCTGAGCCCTGGCCGGCGGCGGCGAGC
GGGTACAATGGGCGGTTCCGCTCCTGCTCGCTGCCGTGCCCATGGATATCGTCGTCAAAG
AAGAACTCAAGGCCTATATCGACCCGCTGACTGCGGACGAACATGACGCGCTGGAGCGCA
GCATCCTGGCCGAGGGCTGTCGTGACGCGCTGGTCCTGTGGGGCAACGTACTGGTCGACG
GCCACAACCGCTTCGGCATCTGCCAGAAGCATGGCCTGCCCTTCAACACCGTACAGAACA
CCCGCTTCCAGAGCATGGAAGACGTGCACCTGTGGATGATCGAGCAGCACCTGGGCCGTC
GCAGCGTGTCCGACTTCCAGCGCGGCGTGCTGGCGCTGCGCAAGCGCGACATCCTGGCCG
CCCGCAAGCAGATCGAGCAGGCGCAGCTGCAGCGCGAGAGCGATGGCACTGCCGACGCCA
CCGATGAGGCCGGTGAAGACAGCCCGCCGTGGGAACCGGCGCCGAAGATCAGCCGCGCCG
AGCTGGCCCGCGAAGCCAAGCTGAGCACCAGCCAGGTTGGCATGATCGAGCGCATCCACG
CCCAGGCCGCGGCCGAGGTGGTGGAAGCGGTCAAGGCCGGCGTGATCTCGATCAGCGCCG
CCGCCGCCGTAGCTGACCTGCCGGAAGAAGAGCAGCGCGCCGCCGCCGCCGGTGGCAAGG
ACGAGCTGAAGCAGGCCGCCAAGCGCGTGCGCGAGTCCAAGCGCAAGCCGCGTGCGCCGA
AGCCGGAAGCAGCCGAGATGGATTTCGAGGAGGCAAATGAGGACGAAATCGCCAGCCGCG
ATGCCGAGGTGCTGTCGGCGCTGGAGCAGCTGGGCGAGGACGCACCGGCGCTGCGCCGTC
GGGTGGTCGCGCTGACCCGCGAGAACGACACCCTGCGCGCGCAACTGGCCGCGCTGCGCA
AGCAACTGGAAGCGCTCTGAACCAAGGGGTAGTGCCGGCCGCTGGCCGGCAACGCCATGA
ACGTATCGGGTGCGTTGAGGATGCCGGCCAGCGGCCGGCACTACCAGATGCTCATGCCGT
GCCGGTTAGACTTCCGGCATGACGTCTGCCAACGATCCGCGCCGCGCTCAGCTGCGGCGC
CTGAAAGCCCTCGCGCTGGGCCTGCTGCTGTTGATGCTGGCCGGTTTCGCGGTCAGCCAC
TGGCAGGGCGAGCGCGGCATCTGGGCCTGGGTTTCGGCGTTCTGCGAGGCCGCAGCCGTG
GGCGCACTGGCCGATTGGTTCGCCGTGGTCGCGCTGTTCCGGCGGCCGATGGGCCTGCCG
ATCCCGCACACCGCGATCATCCCGCGCAGCAAGGAACGCATCGGCGACAGCCTTGCGCTG
TTCGTGCGCGACCAGTTCCTGGAGCCGGGCGTGCTGCTGGCCAAGCTGCAGGTGTTCGAT
CCGGCCAGCCGCCTCGGCAGCTGGCTGGCCGACCCGGCACGCTCGCGCATGCTGGCCGAC
ATGGCCCGCGGCTGGGCGCTGCAGGCACTGGATTTCTTCGACGAAACCGCCGTGCGCCGG
CAGCTGCACGGCTTCGTTGTGCAGCAGCTGCGGCAGTGGAATGCCGCTGCCACTGCCGGT
GAGCTGCTGGCCCTGCTGACCGCCGATGGTCGCCACCAGCGCGTGCTGGACGAAGGCCTG
CAGCGGCTGGGCCGCTGGCTCGAGCAGCCCGAGGTGAAAGAACGCGCCTCGCAGCTGATC
GTGCGTTACATCCAGCGCGAATGGCCGACGCTGTCGAGCACGGTGAACTGGGTCAAGCCG
ATTGACGAGATCGGCGACAGCCTGGCCGAGCGCCTGGCCCGCGCGGTACTGGAAGAGCTG
CAGCAGGTACTGGCCGAGCCGCAGCATCCGCTGCGCCAGGACTACGAGAGCTGGCTGCAG
AATTACGTGCAGCGCCTGCGCGAGGACCCGGCCCTGGCCGAGCGCATCGAACAGCTCAAG
CAGGAAATGATCGACCATCCGGCCCTGCAGGACTACGTGCAGGGGTTGTGGGCGCGCATC
CACGCCAGCCTGCGCGCGGACCTGCAGCGCGAGGACTCGGCGCTGGTCGGCCACCTGCAG
CGCAGCCTGGGTTCGCTCGGTGCCAGCCTGCAGGCCGACCCGGCGCTGCGCGAGGCCCTC
AACCAGCACCTGCTGGAAGGCGCGCAACGCCTGACCGGCCGCCTGCGCGAAGGCGTGACC
ACGCATATCGCGCAGACCGTGAAGGGCTGGGACGAGCGCCATCTGGTGGAACAGCTGGAA
CTGAGCGTGGGCCGCGACCTGCAGTTCATCCGGTTCAACGGCACCTTGGTGGGTGGCCTG
ATCGGCCTGCTGCTGCATGCGGCGACAGTGGTGTTCAGGTTCTAGGCCTCAACGCGCCCC
TCGGGTCATCACGCTTGATTCATAAAATGCGAATGCCTATCATTTACTGATCGGTTGTAC
GCTTAGCCAATCGGGTGCGGAAGACGCACCCATCGCCCGTGTACATCCCCGACCTCTGGA
CTGCCCGTCTGCGCGGGCCGTGCTTTGTCGATGGGACACGCTGGGCGACATGCGCAGGGC
GCAAGGGGGCCGCGGACGCGTTCCATTCCCTCTCCTACCTGCAGGAATGCCGTGGACCGC
TCGCCCGCAACCGCCAGCCCCCGCACCTTCTTTTCCAACCCGCGCTGGGGCGTGCTGTCA
CGCTCGTTGGCCGCGATCTTCGGCGGTTACGCACTGGCCTCGATGACCAGCGTGTTCTGC
GCCGTGGCCCTGCCCGGCGCACGTGGCCAGACCGTGCTGACCGGCATGCTGCTGGCCATC
CTGGTCGCCGCCTGTGCGGCACTGTGGGCATTCGCCACCCGCAGCGCGCTGCGCGCCTGG
GTCGGCATCCTCGCGCCCGCGCTGCTGATGGCCGCCATTGCGCGCCTGATGGGGGCCTGG
GCATGAAGAACGGATTCCGCCAGTCGATGGCCTGGCTGCACACCTGGACCGGGCTGCTGG
TTGGCTGGTTGCTGCTGCTGATCTTCATGGCTGGCACGGCCAGCTACTACCGCGAGGAAA
TCAGCCGCTGGATGCGTCCGGAACTGCCGTCCAGCAACGTCAGCATCGACGTCGCCGCAC
AGCGCGCGGTGGACTACCTGCAGGCCAACGCCGCGCAGGCCGAAAACTCGTTCGTCACAC
TGCCGCAGCCGCGCAACCCGGCCATGCAGATGTTCTGGCGGTTGCCGCCGGAACTGGCCG
ATCCCAGCCGTGGCCGCCGCGGTGGCTTCGGCGACGCCACGCTGGACCCCAACACCGGCC
AGGCATTGAAGGCGCGCGAGACCCGCGGCGGCGACTTCTTCTACCGCCTGCACTTCGACC
TGCACTACATCCCGGTGCTGTGGGCACGCTATCTGGTCGGCTTCTGCGCGATGTTCATGC
TGGTGGCGATCATCACCGGCGTCATCACCCACAAGAAAATCTTCAAGGACTTCTTCACGT
TCCGCAAGGACAAGGGCCTGCGTTCCTGGCTTGATTTCCACAACGTCAGCGCGGTGATGG
CCCTGCCCTACCACGCGATGATCACCTACACCGGCATTGTGACGTTGATGATCATGTACC
TGCCGTGGGGGGTGAAGGTGGCCTACCCGCAGGACGAGGACGCGTTCGTCTTCGAGGCCT
TCGGCGGCCTCCCGGAAGTGACCGCGCCCGCCGAGGGCCACGCCACGCCGTTGCCGATCG
CACAACTGCTGGACAGCGCGCGCGCGCATTGGCACGGCGTGGAGGTGGCCGGTTTCACCG
TGTCCAATCCGGGCGCGGCCAATGCGGTGATCGACATCCGCCAGCGCGACGGCAAGCGCC
TGTCCATCGACACCCCGGCCGTGCGTTACGACATGGTCAGCGGTGCTCTGCTTGAGGAAA
CGCCGCCTTCCGGCGGTGCCACCGCCACCCGCGGCGTGCTGTACGGCCTGCACCTGGCGC
GTTTTGCCGACTGGGGCCTGCGTGCACTGTTCTTCCTGTCCGGCCTGGTCGGCTGCCTGA
TGGTGGCCAGCGGCGTGGTGCTGTGGGCGGTGAAGGAACGGCCTAGGCACGCCAAGAGTG
GCCGCACCGGCTTCGGCCTGCGCCTGGTCGATGCGCTGAACATCGGCACCGTGGCCGGCC
TGCCGATCGCCTTCGCCGCCTACTTCTGGGGCAACCGCCTGCTGCCGCTGGACATCGCCG
AGCGCTCGAGTGCGGAGGCCAACGTGTTCTTCTACGCCTGGGCCGGCGCGCTGCTGGCCG
CCTTCATCTGGCCGAAGCGGATGATGTGGGCGTGGCAGCTCTACCTGGGCGCGGCCGCGT
TCGCACTGGTACCGGTGGTCAATGCGCTGACCACGCATGCGCACCTGGGCAACACCCTGC
GCAACGGCGACTGGGTATTGGCTGGCTTCGATCTGTCGATGATCGCGTTCGGCGCGATGC
TGGCGCTGTGCGGTTGGCGCATGCAGCGCTGGACGCCACCGCTGAGTGCGGCCGAGAAGA
AGAAGCGTGCGGCCGCTGCGGCTGCGCCGAAGGCATCGGTGAACACTGCAGAAGCGGCCG
AAGCGGAGGCCAGCGCATGATGCTGCTGGCGCTGACCCTGTCGTTCTCTGCGTTTACTGC
GCTGTCGCTGGCGATGGAAAAGCACCAGCACGATCTGCACGGCAAGGCTGCAGCCCCCCC
GGCACGGCGCACGCAGTGGCGGGTACTGGGCTGGGTACTGCTGGCGGTAGCGTTCGCACT
GTGCCTGGCCGACCACGGCTGGGCGATGGGCCCGGTGCTGTGGCTGGGCACGATGACACT
GGGCGGTCTGGCGCTGTCATTCGGGCTGTATCCGTACCAGCCGAAGTGGATCGTGCCACT
GGCGATCGCGCTGCCGGTGTTGGGGCTGGTGGTGGCGTTGCTGTAACCGGGCCACCGGGG
TCGGATCCCTTTCGCGAAGCGCAAGGGCTCTGACCCCTGGTACGTAGATCCAGATGGGGT
CAGAGCCCCTGCGCTTCGCGCAGGGGATCCGACCCCGGGCGTCGTGTTACCCCAACCGCT
TCAGCTCCCACGCGCGATGGATGCGCGCGTTGCGTTCGAAGTCCGGCCCGATGGTGCGCG
CGGTGATCTCGCGGCACTGGGCAAATTCGGCAATGGCGTTTTCTTCCAGCTTGAAGCGGC
GGAAGTTGTTCGAGAAGTACAGCACGCCCCCCGGGGCCAGCCGCGCCACCGCCGCACGCA
GCAGCTTCAGCTGTTCGCGCTGCACGTCGAAGTCATCGGCGCGTGCGGAGTTGGAGAAGG
TCGGCGGGTCACAGAAGATCACGTCGTACTGGCCACGGTCGCCTTCCAGCCAGGCCATCG
CATCGGCCTGCACCAGAAGGTGCTGGTTGCCGCCCTGCCCGTTCAACGCCAGGTTGTCGT
AGCACCACTGCAGGTAAGTGGCCGACAGGTCGACGCTGGTGGTGCTGGCGGCACCAGCCA
CGGCGGCCTGCACGCTGGCCACGCCGGTGTAGCAGAACAGGTTGAGGAAACGCTTGCCAC
GCACCTGCTCGGCCATCATCCGGCGCAGCGGGCGATGGTCGAGGAACAGGCCGGTATCAA
GATAGTCGAACAGGTTCACCTGCAGCAGTGCATTGTTCTCGCGCACTACGATGAATTCAT
CTCGCTGCTCGAAGCGGCCGTACTTGCTGCCGCCCTTGCCGCGCTCGCGCGACTTCATCG
AGACCTGCTCCGGCGGCACGCCGAATACTTCGCGCGCGGCGGCCAGCAGTTCGTTGCGGC
GGCGGCGCACGTCGTTCTCGGGAATCGCGGCCGGTGCGGCGTATTCCTGCACGTGCAGGA
AGGTACGGCGCTTGCCACCGTCTTCCTCGTAGACGTCGATGGCGGCCGCGTATTCCGGCA
GGTCGGCGTCATAGGCACGGAAGCAGGTGATGTGCTCGCGGGCGCGCCAGCTCTTGAACT
TCTTCAGGTTCTTGCGCAGGCGATTGGCCACCATCTGCGCACCTTCGCTCAGCTCGCGCG
GTTGTGCCGGATCACGGCCCGGCACGGCAATCGGATCGCAGACGATCAGCGCGCATTCCA
GCGCACCGTTGAACATCTGGTACTTCTTGCTGGCGCGCAGGCCGGTGGCGAAGGCCAGCT
CGTCGTTGCCGCACAGCAGGCTGGCACGCCACTGCGGCACCGCCTTCTGCAGGGCGGTGC
CCAGTGCGCGGTACAGCGCCGGATCGGCGGCCAGGCGCTCGTCGTACGGCGGGTTGCAGA
CCACCGCACCGATCTCCTGCTCCGGCGCGGCCAGGTCGGCCACATCGGCACGGGTGAAGC
GGATCGCATGAGCGACGCCCGCGACCTCGGCATTCTCGCGTGCCGCCTGGATCGCGGTCG
GATCGATGTCGCTGCCGTGGATGACCGGCTTCAGCGCGGCCAGGCCGGCGGCCTCGCGAT
CGCGTGCTTCGCTCTGGAGGGTCTTCCAGGCCGCCTTGTCGAAGCCCAGCCAACGGCTCG
GCGGCAGGCTGCCGTGGCGCATCAGGCCCGGGGCGACGTCGGCGGCCATCAGCGCGCCTT
CGATCAGCAGCGTGCCGCTGCCGCACATCGGGTCCAGCAGGCCGCCACCGGCGGCGTGCT
GGCGCGGCCACTGCGCGCGCAGCAGCAGCGCGGCGGCCAGGTTCTCCTTCAGCGGTGCCT
CGTGGGCGGCGCCACGCCAGCCACGGCGATGCAGCGGGCCACCGCCGAGGTCGATCGACA
GCGAGGCGCGGCCCTTGCGCAGCGACAGGTTGACGCGCACATCAGGCAGGTCGGTGTTGA
CCGAGGGACGCTCCAGGCCTTCATCGCGCATGCGATCGACGATGGCGTCCTTGATCCGCT
GCGCGGCGAAGCGGGCATGGGTGATCTTGTCGCCGGACACGTGTGCGTCCACCGCCAGGG
TCATCTCCGGCTTGATGTGCTCGTGCCACGGCAGCGCACGCACGCCGTCATACAGGGCCT
GCTCGTCCGGGCACTCGAACTCGTCGATCGGCCACAGCACGCGGCTGGCCAGGCGCGACC
ACATCACGATCCGCAGCGCCTGCTCCAGTTCGCCCTCGGCGTTGACGCCGGCAATGGTGG
CAGTGGCCTTGCCAAGGCCCAGGGCCGACAGTTCATCGGCAAGCAGGTATTCCAGGCCCT
TGGCGCAGGAGACGAAGAATTTCACGGGGTCGGTTCGCAGGTGGTCGGGCGCGGCACAGG
GGCCGGGCCGGTCGGAAAGGAGGGCCGTAGGCACGGCCGGCAGGCCCGCGCCAGGGGCGG
CGGGGCTGCCATTGTAGTCAAAGCGGGCAGGCGCGCCGTGCGCCCGGGCTTCACAGTTGC
CGCAACAGGCGCTCGAAGGCCTGCGCGGAGGCCTCCACGTGGCGTTCCAGGCGGTGGCCG
TCGTCGACCAGCAGCAGCTGCGCCGAACGCGCCTGCGCCCAGGCGATGACCCCGGCGGCC
GGGACCACATCGTCATGCCAGGCCTGCACCACGGTGGTCGGCACGGCGGCGGCATCCAGC
GCCGGCATTGGTCCCATGGTGGTGGGCGGCACCATCAGGAACAGGCCGGCCACCGGCACC
TGCAACGAGGCGATGGCAGAGATGTAGGCGCCCAGGCTGGAGCCGGCCAGCACCACCGGC
CCCTGCCGGGCAGCGATGGCGGCGCGCTCGACCAGGCGGCGCAGGCGGGTCGGCACGTCG
CCCACCCGGCTGACCTCGCTCATCGCGTCCAGGTCGGTGTAGTCGGGGCGCTCGTGGGTC
CAGCCCAGGCGCTGTGCCACCTCGGCCAGCGCGGTGACCTTGGTCGCTTCCGGGCCGCTC
TCGAAGCCGTGGGACAGGATGCAGTGGCCGCGGCTCATACGTGCGCTCCGTGGGCGCGGG
CCAACCAGGAAAGAGAAGGCAGGTTCATGCCGCAATGCTAGCATCGCCGGATGCCCAACC
CGCTCCTGCCCGGCCTGCAGCTGCAGCCCCTGCCCTACGAAGACCGCCTGCCACTGCGCG
ACCCGGCCACGCTGGAGATGGTGGTGATCCACTGCACCGAGCTGCCCGACCTGGCGATGG
CCCGCGAGTACGGCGAGCGTGTGCTGTACGACAGTGGTGCCGGCAACAGCGGGCATTTCT
ACATCGACCGCGATGGCAGCGTGGTGCAGTACGTGGCACCGGAACGGGTGGCCCACCACG
TGCGCGGCATGAACGCGCATACGCTGGGTATCGAACTGGTCAATACCGGGCGCTACCCGC
ACTGGTTCGACAGCCGTCACCAGGCGATGGACGAGGCCTACACCGAGGCGCAGCTGGAAG
CGCTGGAGCGGCTGCTGCTGGCGCTGGTGGCACGCTATCCGTCGCTGCAGCGGATTGCCG
GGCATGACCAGCTGGATCGGGAGCAGGTGCCGGCCAGCGATGATCCGACGCTGATGGTGG
CGCGCAAGCGTGATCCGGGGCCGTTGTTCCCGTGGGCGCGGGTGCTGGCGAAGGTGCCAC
TGCAGCCGGTTGGGTAAGCGGCAGGGCTGCGCCCTGCACCCGCAGAAGCAACGTCAACGT
CAACGTCAAGAGCTGGCATTCCGGGGGATGGCGGGGTGGGTCCGGTTGCGGGGGACGCCG
TAAACCCGTCCATGGGGGCTTGGCCGCGGCATCCATGCCGCGGACACCCCCGCAACCGGC
CCCACCCCGCCTTCGACAGATTTCTGCCGCTGTTGGTGGGTGCCGACCTTAGTCGGCACG
GAGTCGGATCCCGTTGCCACGCAACGGGCTCTGACCCCGATTTACGCTCGATAGGGTCAG
AGCCGTTTCCCGTTGGAAAACGGATCCGACCCCGCGCTTCTCAGGCGCCGGTCGCCACCG
GGCGGCAGCTGTCGCTCACCCACCCGCTCCACGAATTGGTGGGTGCCGACCGTTGGTCGG
CACGGAGTCGATCCCATGGCGACGCAACGGACTCTGGCCCCGATTTACGCTCGATGGGGT
CAGAGCCGTTTTCCGTTGGAAAACGGATCCGACCCCGCGCTTCTCAGGCGCCGGTCGCCA
CCGGGCGGCTGCTGTCGCTCACCCAACGCTCCACGAATTGGTGGGTGCCGACCTTGGTCG
GCACGGGGTCGGATCCCGTTGCCACGCAACGGGCTCTGACCCGGATTTACGCTCGATAGG
GTCAGAGCCGTTTTCCGTTGGAAAACGGATCCGACCCCGCGCTTCTCAGGCGCCGGTCGC
CACCGGGCGGCTGCTGTCGCTCACCCAACCGCTCCAGGAGTCGGCGTAGATGCGTGCGCC
GCTCAGGCCTGCGCTTTCCATCGCCAGCAGCAGGTGGCAGGCGGTCACGCCGGAGCCGCA
CATCAGCACCACCTGCTGCGGATCACGGTTGCCGATCACACCCTGCAGCTCGACGCGCAG
TTCCTGTGCATCGCGCAGCCGGCCGTCGGCGACGTTCAACGCAAACGGACGGTTGACCGC
GCCGGGTACGTGGCCGGCGACCGGGTCCAGCGGCTCGACTTCGCCGCGGAAGCGTTCGCC
CGCGCGTGCGTCGACCAGCCAGCCCGGCGCGTGCTTCAGGCGTGCGCTGATCTCCTCGGC
ATTGGCGATCCGGGTGGTGTCGAAACGGCCCGGGTAAGCCGGCAGCGCGGTCACCTCATC
CGGCCCCGTCGCCAAAGGTTGCCCTGCGGCCTGCCACGCGGCGATACCACCATCGAGCAC
GGCCACCTTGCTGTGCCCGATCAGGCGCAGCAGCCACCACAGGCGCGAGGCGGCCATGCT
GCCGTCGCTGCCGTCGTAGACCACCACCTGCGTGTCAGGACCGATACCCCACTGGCCGAG
CTTCGCGGCGAAGGCATCGCTGTCCGGCAGCGGATGGCGACCATGGCCGACGCGCGACAG
ATCGGACAGGTCACGATTCAGATCGGCATACACCGCACCCGGGATATGACCTGTCAGGTA
CTGGCCGCTGCCCGCCTGCGGATCGGCCAGCGAGGAACGTGCATCAACCACGCGCACCGC
GGTGCTGGCGGTGGCGCGTGCGTCGACCACACGGATGCCCTCGCCCAACGCGGCAGCCAG
GGTGGCGACATCGACCAGGGTGGTCCACGGCGGATCGATCGGGTTCATTGCACTTGCTCC
AGGCGGCGACGCAGGTTGTAGAGAATGGCCGCGGTGGCACCCCAGATGCGCTGGCCGGGC
CAGCTGTACTCAAGGACGTGACGGATGCGGCCGCGATGGTTGATTTCGACCTGGCGCAGG
TTGTCCGCCGCCATCAGGTAGTCCAGCGGCACCTCGAACACCTCGGCCACTTCGCTGGGC
TGCGGCACCGGCACGAAGTCCGGATCGACCACCGCCACCACCGGGGTGACCCGATAGCCG
GTGATCGTCACGAAAGGATCGAGATAGCCCAGCGCCTGCACCTGGCCCGGAGCCAAGGCG
ATTTCTTCCTGGCTCTCGCGCAATGCTGCCGCCAGTGCGTCGCGGTCGTCGGGCTCGGTG
CGGCCGCCGGGGAATCCGACCTGGCCACCGTGCGTGCGCAGGGTTTCGGTGCGACGGGTG
AGGATCACCTGCGCGCCACTGGCGCGCGGCACGATTCCCGCGAGCACGGCCGCTTCCACC
GGAGGCCCGGGCGGTAGCAGATCGATCAGTTCGCTGCGGTTCCAGCCATCGCCGGCCGGC
GGATCGGCCAACGGATGCAGCGCGCGCATCAAACGTTCGTGGTCGGCCAGCGAGCCGCGC
AATGATTGCTGGAGCTGGGCCCGCAAAGGCTGCACGCGATGCAGGATGCGACTGCGTTCG
TCGTTGCTCATCGACGACCACCGTGCGATTTCATCGATATGACGCCCGCAGCCGGTGCAC
TGCCGGTGCGGATCCAGCGTGCACACGCCGATGCAGGGACTTGCGACAACACGCGCCGTT
TCTTCCATTGTTTGCACCCGGCAACAGTAGCGCGAACGGGCTGAATTTGCGCGGGTGGGC
CGGTCGGACGGTAGAGTCGACTGTCAGTCGACTCGCGCGCGCAGCGCGGGCGTTTCCCCG
ATGTGACCCAAGAGCAGTCGACTGACAGTCGACTCTACCGTCAGGCACTACGCAAACAAA
AACGCGCCGGTGGAATCACCGGCGCGTTTGGTTTACTGCTTCGATTTACTTGACGCTGAC
CAGCTTGATCTCGAACTGCACAGCCACGTTCGGCGGGAACGGGGTGCGCGGGTCCGCACC
GTAGGCCTGGTCCGGCGGCAGGGTGACTTCCCACTTCGAGCCGGCCGACATCTGCAGCAG
GGTCTCGCGCATGGCCTTCATTTCGACTTCGCTGACCTTGATCGACGGGATCTGCTGGGC
CGGGCGGGCTTCGGTCGGGCGCTGGCCGTACGGGAACGGACCGGCCACTTCCAGCTGCAC
GGTGCTGGCCTGGGTCGGCTTGGCACCCTTGCCGGCTTCGATCACGCGGTACTGGACGCC
GCTCGGCAGCGACTGCACGCCGGCCTTGGCCTTGTTCGCCGCGATGAACTGATCGCTCTT
GGTCTTGTTTTCGGCAGCAGCCTTCTCGTACTCGGCCTTGGCAGCCTGGGCACGGCCCTG
CTCGCGCTTCTGGAACGCTTCAACGGCCGGCTTCAGCTGCTCGGCGGTGATCGCCGGCTG
CTTCTTGGCGTAGGCATCCTGCAGGCCCTTCACCACCGAGTTGATGTCCAGCTGCTCACC
ACGACCGGTCAGCTCCGCCAGGTTGTTGCCGTAGTCGTAACCGAAGTAGTAGCTCAGCTT
GCCCTTTTCGGACGAGACGTCCTGGGCGAAGGCATTGCCCGTCAGGGCCAGGGCCGCGAC
GGCGACCGCGATAGAACGCAACTTCATCAAACAGTTCTCCAGGGGTGGTAACTCAGGGAC
GTTCTGCGCCGCCCTGAGGCGACGGGTTAGGATAACGGGCGCAACGTGTAACCGCTACTC
ACGATGCAGGCTATGACCCGTCTGCGTTCGCGGAGTTCAATATCACTTTTTTTTAACGTT
CCAGGAGTTTCCCCGTGGCCGATGCCCTGATCGCTGTCACCGACGACGGCGCCATCCGCA
CCGTGACCGTCCAGCGCCCGGACAAGCTCAACGCCCTGAACGCCGCGACCCTGCAGGCCC
TGGCCGAGGCCTTCCGCGCCGCGGCCGCAGACCCGGAGATCCGCGTGGTGGTGCTGACCG
GTGCCGGCCCGAAGGCGTTCGTGGCTGGCGCTGACATCGCCGAGATGAACACACTCAGCG
CGGTTCAGGGACGTGATTTCTCGCTGCTGGGCCAGGCCCTGATGCGCCAGATCGAGCGCA
TGCCCAAACCGGTCATCGCCCGCGTCAACGGTTTTGCCCTGGGCGGCGGCCTGGAACTGG
CCATGGCCTGCCACCTGCGCATTGCCGCCGATACCGCCAAAGTCGGCCAACCGGAAATCA
ATCTCGGGCTGATTCCCGGCTTCGGCGGCAGCCAGCGCCTGCTGCGCCTGTGCGGCCGCG
CCGCCACCCTGGAGCTATGCCTGCTGGGTGCACCGATCAATGCCGCACGTGCGCTGGAAC
TGGGGATCGTCAACGAGGTGGTACCGGCCGACGCGCTGGACAACCGCGTGCAGGATATCG
CCCGGCAGCTGGCACGCTCGGCGCCGCTGGCCCTGCGCGGCCTGCTCGATGCGGTGCACG
TGGGCGGCGAATGCAGCCTGGAAGCCGGGCTGGAATACGAAAGCGCACAGTTCGGCCTGC
TGTTCGCTACCGAGGACATGCGCGAGGGAACCAGCGCCTTCCTGCAGCGCCGCCCGCCGG
CCTTCCAGAACCGCTGACGCCATGGCATCCCGACCCAACCCCGCGCAGCTGTTTGCCCGG
GTCCAGGCAGACGATCTCGACGGCGCCCTGCAGGCCGGGCTGATGGACTATGTCGCCCGC
GCCGACGACGCGCAGTTGCTGCCCGGCCACCCGGAACTCCCGCAGCGGTTGCAGCAGGCC
CAGCAGCAGCTTCAGGCCGCCTGGGCGGCACGCGAACGCTACCGCGCCCGTGCGGTGCGA
CTGGCCCGCCGGGAAGCCGAACGCGACGCGCGGCGCACGCCCGCCCCGGCGCCGGACGTG
AAGCCCGCCCTGCCCGCTGCGGCGGCCGCCATCCTCGCCCGGGCCAAGGCCCGCGCCAGC
GGCAAGGAGCAGTAATGGCCACCACGAAGAAGACCCCACGCGCCCCGGCGCTGCGTGGCG
GCACGATGCCGCGCGCCGACGTGGTGGAAATGTTCACCCGCCTGCGTGAACTCAATCCGC
ACCCCAAGACCGAACTGGAGTACAGCTCGCCGTTCGAGCTGCTGGTGGCGGTCGCGCTGT
CGGCGCAGGCCACCGACGTCGGCGTCAACAAGGCCACGCGCCGTTTATTCCCGGTCGCCA
ACACGCCGGCGAAGATCCTTGCGCTTGGCGAGGACGGGCTGAAGCAGTACATCGCCACCA
TCGGCCTGTTCAACGCCAAGGCCAAGAACGTGATCGCCACCTGCGCGATCCTGCTGGAAA
AGCATGGTGGTGAAGTGCCGCGCGATCGCGATGCGCTGGAAGCGCTGCCGGGCGTGGGCC
GCAAGACCGCCAACGTGGTGCTCAACACCGCGTTCGGCGAGCCGGTGATGGCGGTGGACA
CGCATATCTTCCGCGTCTCCAACCGTACCGGCCTGGCCCCGGGAAAGAATGTGCGCGACG
TGGAAGACAAGCTGGTGAAGGTGATTCCCGCCGAGTTCCTGCTCGACGCGCATCACTGGC
TGATCCTGCACGGTCGTTATGTGTGCAAGGCGCGCAAGCCGGATTGCCCGGGGTGCGTGA
TCGCCGATCTTTGCCGGTTCAAGGAAAAGACCACGGCCGAGTGACGGCCGCATCCATGCA
GGGCGTGGATCGACTGCAACCAAGGCGCAATCCGGGCGTCATACGCAAGCGGTTTCAATG
GCAGGCCCTGCCGTGACGGGGCCTGCGGTGGATGTCTGCCGCGCGTGAACTGTCACATTT
ACGCAATCTTTACCTTCTAGCCTGCGCGCATCTTCCCACCTGCCTGCAAGGCTCCTCTCC
ATGAAACTGCATCACCAACTCCTGACGGTGGCCGTGGCTGCTGCGCTGTATGTGCCGGCT
GCATACGCCGAAGTCGCCATCGACGTGATCGGCGGTTCGGAAATCACCTTCGAAGGCCTG
GTCCAGGCCGATGGCAACTGGTTCCACAACGATGTGGTCGACCTCAACGGTGGCGACGCC
GGCAACGGCAAGAACAGCGAATTCGAACTGCGTCGCGCCGAGCTGGTGCTGAAGGGCAAG
GGCCCGGGCAACGTGGAGTGGGTGGTCGGCTATGACGCCAAGGCCGACAAGTTCCTCGAC
ACCAACGTGAAGTACAAGCTGCTGGGCAACGCCAACCACTTCCTGCAGCTGGGCCAGTTC
AAGCAGCCCAACAGCCTGGAAGAACTGTCCAGCACCAAGAACAACGATTTCATTTCCAAG
GCAGCGGTCACCAACACCTATGCCATCGCCCGCCGCCTGGGCGGCGCGTACAGCTACGGC
CAGGACAACTGGTCGGTGACTGCCAGCGCCTTCGGCCGCGAGCTGACCCGCAACCTGGCC
CACGGCAGCGGCTACGGCGCGCGTGGCACCTGGGCCCCGATCAATGAAAAGGGCCAGGTC
CTGCACTTCGGACTGAGCTACGTCAACTACGACACCGACGCCGACACCCTGCGCGTGCGT
GCACGTCCGAATGCCGACCTCGCCACGGCCCGCCTGGTCGACAGCGGCAACCTGACCGAC
ACCGACCGCGTCAGCACCATCGGTGCCGAAGCGATGTACTTCCAGGGCCCGTTCAAGGCC
CAGGCCGAGTACTACACCAGCAAGGCCAAGCGCTACGACCACGACAACTACACCAGCGAC
GGCTATTACATCAGCGGCGTGTGGAACGTGACAGGCGAGACCTGGAGCTACAAGGGCGGC
ACCCCGGGCACCGGCCTGCCGAACAACCCGGCCGGCGGCCAGTGGCAGCTGGGCGTGCGC
TACGACCACATGGACCTCAATGACGGCAACCTCGCCGCCAACCCGGTTGCCGGTCGCCCG
CCGATCGTCGATGGCGTGCTGGGTGGCAAGATGGACATCTGGACCGTGGGCGCCAACTGG
TACCTGCGTTCCAACTTCAAGCTGATGCTCAACTACGTGATGGTCGACAGCAAGAAGTAC
AGCTCCACGGCGCGCGGTTTCGTCAACGATGATCCCAACATCCTGGAAGCCCGCGCGCAG
TTCTTCTGGTAAGTCCAGCCCCCTGCGTTGACCCGCGAAGGCACGGCCCCGGCCGTGCCT
TCGTCGTTGCATCGGTAGCCGCGCTGCCCTGCCGGCGCAGCGGACGTGACATCGCTCATG
ACGCGTGTCACGCCCGCGTCATATGACAGACGCGGGGGTGTCACGCAACCGTTATGGAAT
GTGCACCGAAACGTCGGGCAACCGCCCTTCGACCACCACCCCAGGAGTCTCCCCGTGATC
CACGCCTTCAAGTCGCGCGCCGCTGTCGCCATCCTGGCCGCATCGTCCGTGTTCGCCGCC
AACGCCGCCGATATCACCGGCGCGGGCGCATCGTTCATCTACCCGGTCATGTCCAAGTGG
TCGGCCGACTACAGCACCGCAACCGGCAACAAGGTCAACTACCAGTCCATCGGTTCCGGC
GGCGGCATTGCCCAGATCAAGGCCAAGACCGTTGATTTCGGCTCCTCCGACGCGCCGCTG
AAGCCGGAAGACCTGGCTGCTGCGGGCCTGGCGCAGTTCCCGTCGGTGATCGGCGGCGTG
GTGCCGGTGGTCAACGTGGCCGGCATCGCGCCGGGCGCGCTGAAGCTTGACGGCGCGGTG
CTGGCCAACATCTTCCTGGGCAAGATCAAGACCTGGAACGACCCGGCCATCGCCGCGCTG
AACCCGGGCGTGACCCTGCCCAACGCCAAGGTCACCGTCGTGCATCGTTCGGACGGCTCG
GGCACCACCTTCAACTTCGTCAATTACCTGTCCAAGGTCAGCCCGGAGTGGAAGAGCTCG
GTCGGTGAAGGCACCTCGGTGCAGTGGCCGGCCGGCATCGGCGGCAAGGGCAACGAAGGT
GTTGCCGCCTATGTGAAGCAGATCAAGGGCGGCATCGGCTATGTCGAACTGTCCTACGCG
CTGCAGAACAAGCTCTCCTACACCGCGATGAAGAATGCCGCCGGCAAGTTCGTGCAGCCG
AGCGACGCCTCGTTCGCTGCCGCTGCCGCCAGCGCCGACTGGGCCAACGCCCGCGACTTC
TACCTGGTGATGACCAACGCGCCGGGCGCCGAGTCCTGGCCGATCACTGCCACCAACTTC
ATCCTGGTGCAGAAGACGCCGAAGAATGCTGCCAATGGCAAGGCGACCCAGGAGTTCTTC
CGCTGGGTCTACAAGAATGGCGACGCCCAGGCCCGCCAGCTGGACTACGTGCCGCTGCCG
GACAGCCTGGTCCGCCAGATCGAGACCTACTGGTCGCAGAACCTGAAGTAAGCAAGCGCG
TTCCCCCGCAGGAACGGGGGCGGCGGGTCCTCTCTCCCCCGCCGCTCCCACCCGGGCGCG
AGATCCTCGAGATCTCGCGCTCTTCTTGTTTTTGGGGGATGGGTCGTGAAGAGCGCTGCG
CTTCCAATCTACTGCCCGGAGTCGGCGCAGGGCCCAGCCCGGGACACGCCGTAAACCCCG
CTCCGAGGTCCGGCCCAGCCGCTGGCGGCTGTGCGTTCGGGCGCTTGCGAGGCAGTGCCT
CGCAGGCAAACCGCCCTCACCCTTGGGGGCTCGTCCACGGCATCCATGCCGTGGACGGTC
CTGCACGCCCTGGCCCACCGCCTCTCGACTGTTCATCGGGCGCGCGGTGGGGTCATGGAA
GGCAGGAGCAAAGGCAGGAGCGTTTGTAGAGACGAGCCCACGCTCGGCTGGGTGCTGGAG
CGTGCGGACCAACGGTCCGCACCTACCGAGAACAGGGAGCAGTCGAGCATGGCTCAACTC
TACAAGGGCCAACCGACCGTCATATCGGTGCGCAGATCGGGGGTTTCCGGGCACCTGCCG
GATCGGCGCCAATCCTGTGAAACCCTTGTCAGAACGTGATCCAGGACACCCCTGTCATGG
TCGTAATACGGCTGTAACAAAAACATCATTTCATAGCCGCATCCGCCGACCACGTCGGCT
CTTCCCCGCTATGGAGTGACCATGAAACTGCACTCGGCCGGCCTCGCCGCCCTTTCCCTG
GCCATCGCCCTGGGCCTGTCGGCCTGCGGTGGCGACAAGCAGGCCGCGCAGCAGCCGGCT
GCCGACGGCGCCGCCGCCCCGGCCGCTGCCGGTGCCAAGGTGACCGCCGAAGTGTCCGGC
GCGGGCGCGTCCTTCATCTTCCCGCTGGTCTCCAAGTGGTCGGCTGACTACAACACCAGC
ACCGGCGCCAAGATCAACTACCAGTCGATCGGCTCCGGCGGCGGTATTGCCCAGATCAAG
GCCGGCACCGTCGACTTCGGTTCCTCCGACAAGCCGCTGAGCAGCGAAGAGCTGGCCCAG
GCCGGCCTGGCGCAGTTCCCGTCCGCCATCGGCGGCGTGGTGCCGGTGGTCAACATCGAA
GGCCTGGAAGCCGGCAAGCTGCGCCTGAGCGGCGCCCTGCTGGCCGACATTTTCCTGGGC
AAGGTCAAGACCTGGAACGACCCGGCCATCGTCGCCGCCAACCCGGGCGTGAAGCTGCCG
GACGGCAAGATCACCCTGGTCCACCGTTCGGACGGTTCGGGCACCACCTTCAACTTCTCC
AACTACCTGTCCAAGGTCAGCCCGGAGTGGAAGAGCAAGGTCGGCGAAGGCACCTCGGTG
CAGTGGCCGGACGGCGTCGGTGGCAAGGGCAATGAAGGCGTCGCTTCCTATGTGAAGCAG
ATCAAGGGCTCGATCGGCTACGTCGAACTGGCTTACGCGCTGCAGAACGGCATGCCGTAC
ACCGCCATGCAGAACGCGGCCGGCAACTGGGTCGAGCCGAGCGCGGAAACCTTCGCCGCC
GCGGCCGCCAGCGCCGACTGGGCCAGCGCCAAGGACTTCAACCTGGTCATCACCAACGCT
CCGGGCGAGCAGGCGTGGCCGATCACCGCCACCAACTTCATGCTGATGCAGAAGAAGCCG
AAGGACGCCAAGCGCAACCAGGACACCCTGGCCTTCTTCAAGTGGGCCTTCGAAAACGGC
CAGGCGCAGGCCAACGAGCTGCACTACGTGCCGCTGCCGGCCGAACTGGTCAAGCAGATC
GAGGCCTACTGGGCGACCGACCTGAAGTGATGGACACGACGGTGCCCGCCCCACGCGGGC
ACCGCTTCTTCCACGCCGTGCCGCCCCGCCCCTTCCTGGCCCTGCCGTCCCCATGAATGC
CATCGCCCAGCCTGTAGCCGCCCCGTCCACGCGTGATGCGCGTGATGCCCGCAACGACAA
ACTGTTCCGATGGGTGCTGGTCGGCACCGTCATCTTCGTCCTGATCGCCCTGGCCTGCGC
CGCGCTGTCGATGCTGTGGGGCGGCCGCCATGCCCTGCAGATGCAGGGCCTGAGCTTCTT
CTTCTCCGCCGACTGGAATCCGGTCGAAAACAAGTTCGGTGCGCTCGCCCCGATCTACGG
CACCCTGGTCACCGCCGTCATCGCGATGGTCATCGCCGTGCCGGTCAGCTTCGGTATCGC
CTTCTTCCTCACCGAAGTCGCGCCGCGCTGGCTGCGTGGCCCGGTCGGTACCGCCATCGA
ACTGCTGGCCGGCATTCCCTCGATCATCTACGGCATGTGGGGCCTGTTCGTGCTGGTGCC
GGTGATGACCGAGTACGTCACCCCGTTCCTCAACGAGACCCTGGGCGAATGGCCGATCAT
CGGCCCGATGTTCCAGGGCCCGCCGCTGGGCATCGGCATGCTCACCGCCGGTTTCGTGCT
GGCCATCATGGTCATTCCGTTCATCTCCTCGGTGATGCGCGAAGTGTTCCTGACCGTGCC
GACCCGCCTGAAGGAGTCGGCGTACGCGCTGGGCTCCACCAAGTGGGAAGTGAGCTGGGA
CATCGTCCTGCCCTACACCCGCTCGGCAGTGATCGGCGGCATCTTCCTCGGCCTCGGCCG
CGCCCTGGGCGAGACGATGGCGGTGGCCTTCGTGATCGGCAACAGCGTGCGCCTGTCGCC
GTCGCTGCTGGAACCGGGCACCACCATCGCCGCGCTGATCGCCAACGATTTCGGCGAAGC
CACTGAAACCTACCGCTCGGCCCTGCTGCTGCTCGGCTTCGTCCTCTTCATCGTCACCTT
CGTGGTGCTTGCCATCGCCCGCCTGATGCTGATGCGCCTGTCCCGCAAGGAGGGCAACTG
ATGTCCACCACCGCTGATTCGCTGTACCTGCGCCGTCGCATCGGCAATGTCGTTGCGATC
ACCGCCTCCTGCGCCACCGCCCTGTTCGGCCTGTTCTTCCTGGGCTGGATCCTGTTCACC
CTGGCCTCGAAAGGCCTGGCCGGCATCAACTGGGACCTGTTCACCAAGATGACGCCGCCG
CCGATGCAGGACGGTGGCCTCGCCAACGCCTTCTTCGGCAGTGCCGTGATGTGTGCGCTG
GCGATCGGCATCGGCACGCCGCTGGGCGTGCTGGCCGGTACCTGGCTGGCCGAGTACGGC
AACGCCCGCAAGGCCGGCACCGTGGTCCGCTTCGTCAACGACATCCTGCTGTCGGCACCG
TCGATCGTGCTGGGCCTGTTCGTCTACACCCTGTACGTGATGCAGACCGGCGGCAACTTC
TCGGCGTTCGCCGGTGCCCTGTCGCTGGCCTTCATCGTGCTGCCGGTGGTGGTGCGCACC
ACCGACGAGATGCTGCGGCTGGTGCCCTCGCAGATGCGCGAAGCGGCCCTGTCGCTGGGC
ATCCCGCAGTGGAAGGTGATCGTGCAGGTGCTGTACCGCAGCGCCTCGGCCGGCATCATC
ACCGGCATCCTGCTGGCGCTGGCCCGCATCTCCGGCGAGACCGCTCCGCTGCTGTTCACC
GCTTTCGGCAACCAGTACTGGAACAACAACATCTTCCAGCCGATGGCCTCGGTGCCGGTG
GTGATGAACCAGTTCGCCGGCAGCCCGTATGAATCCTGGCAGGTGCTGGCCTGGGCCGGT
GCCCTGGTGCTGACTGTCTTCGTGTTGCTGGTCAGCCTTGCCGCCCGCGGCATCCTGCTG
CGCAACCGTATCTCCCATGACTGACCTTTCCGTGGACAACGCCATGAACGACCTTTCCAA
CGCCGTGCCGATGCAGCGCATCGCCGTGCCGTCCTCGCACGAGAGCCTGCACACGCCGTC
GCCGGTGAAGCTGGCTGCGCGTGGACTGGACTTCTACTACGACAAGTTCCACGCCCTGAA
GGGCATCAACCTGGAGATTCCGGAAAAGCGCGTGACCGCGCTGATCGGTCCCTCCGGCTG
CGGCAAGTCGACCCTGCTGCGCATCTTCAACCGCATCTACGCGCTGTACCCGAAGCTGGA
AGCACGCGGTGAAGTGCTGCTGGACGGCGAGAACATCCTGTCGCCGAAGTACCCGATGAA
CCGCCTGCGCAGCAAGGTCGGCATGGTGTTCCAGAAGCCGGTGCCGTTCCCGATGACCAT
CTTCGAGAACGTGGCCTACGGCATCCGCCACCACGAGAAACTGAGCAAGGCCGACATGGC
CGACCGCGTCGAGCAGGCACTGCGTCAGGGCGCACTGTGGGACGAAGTGAAGGACAAGCT
GGGGCAGAGCGCGCTGGGCCTGTCCGGTGGCCAGCAGCAGCGCCTGTGCATCGCCCGTGC
CGTGGCGCTGCGCCCGTCGGTGCTGCTGCTGGACGAGCCGACCTCGGCGCTGGATCCGAT
CTCGACCAGCCGCATCGAGCAGCTGGTGGAGGAGCTCAAGCACGAGTACACCATCGTCAT
CGTCACCCACAACATGCAGCAGGCCGCGCGCGTTTCCGACTACACCGCCTTCATGTACCT
GGGCGACCTGATCGAGCACGACCGCACCGAAGTGATCTTCTCGCAGCCGTCGCAGCGGCA
GACCGAGGACTACATCACCGGTCGCTTCGGCTGATCGACGCTGATCCTTCGCCACATGCC
CCAGCCAGGCACGGCCTGGCTCTACCCGGATTGCAGACCATGAACCTTCCCAACGATCAC
ATCGTCAAGAGCTACGACGAAGAGCAGCAGCGCCTGGTGGCCGAAATCGTGCGCATGGGC
GAGATGGCCGTCGCCCAGCTCGAAGCGTCGATGGACGTGATCGAGAAGCGCGACGAGAAC
GCCGCCCATCGCATCATCGCCAACGACGAAGCCATTGATGCGCTGGAGCAGCAGATCAGC
CATGACGTGATGCGCCTGGCCCTGCGCGGCCCGATGGCGCGCGACCTGCGCGAGATCCTC
GCCGGCCTGCGCATCCCGGCCGACATCGAACGCATCGGCGACTATGCAGCGAACGTGGCC
AAGCGTTCGATCGCGCTGGGCAAGGTGCCGCCGCTGCCGCAGATCCAGGGCCTGCGTGCG
CTGGGCCGCCTGGCCGCGCAGCAGGTCCGTCGTGCCATTGCCGCCTACCGCGACAACGAC
GCCGACGCCGCACTGGAACTGCGCGAGGACGACGCCCGCCTGGACGCGCAGTACACCGCG
CTGTTCCGCGAGCTGCTGACCTACATGATGGAAGACCCGCGCAACATCACCCCGTGCACG
CACCTGCTGTTCATGGCCAAGAACCTGGAGCGCGTGGGCGACCACGCCACCAACATCGCC
GAGAACGTGTGGTTCCTGGTGCACGGGGAGCAGCCGCTGCCGCCGCGCGAGAAGCGCGAC
GAGACCTCCAGCACCGGCCAGCCCTGACGCTGCACTGCAACACCGGAGTTGACTCCAAGG
TGGCCGCTGTCCTGGTGACAGCGGCCTTCTTTTTTGGGGTGTTCCACCCGCGTTGTGGGC
GCCGGGCTTGCCCGGTGCGAACCTTCCGGATGCTTCTGTAACAAACCTCACGAAAATTTG
AGTTCTTGGCGAGGATTCGTTGAGTAGGATCGCTGCACCATCGTTTCCACCGGCATCCCT
GCCGGCCATCCGGGCACCCGCCCACACCACCCAGGAGCACGACCGATGAGCAGTTCCAAC
AAGACCCTGTCCCTGCTGACTGCTACCGCCCTGGCCGCCGGCCTGGGCATGACCGCCAGT
GCCTCGGCCCTGAGCATGAGCGACCTCGCCCAGGGCTACCTGGTTGCCGGGCAGGCAGCC
AAGGCCAGTACCGATGCCAAGGCCGCCGACACCAAGATGGCCGCTGACGCGACCAAGCAT
GCCGAAGGCAAGTGTGGCGCCGACGGCAAGACCGCCGAAGGCAAGTGCGGCGCCGACAAG
GGCAAGGCTGCCGGCGCTGCGGCAGGCGCCAAGGCCACGTCCGGCGAAAAGAAGGCGGCT
GAAGGCAAGTGTGGCGAAGGCAAGTGCGGTGGCAAGCACTGACGTCCGCGCCAGCGTCGT
CAGCCCGCGGTCGCCGCTTCGTGCGGCGGCCGCCGGGTTAGGGCTGCGCAGGGCGCTGCT
GCAGGACCTGCGTGATGCACCGGCGGGCGACTTCGATTTCCTCGAATGCGCGCCGGAGAA
CTGGATCCATGTCGGTGGTCCTGCCGGGGATGCACTGGCCGAGCTGGCACAGCGCCATCC
GCTGAGCTGCCACGGCCTGTCCCTGTCGCTGGGTGGCAGTGCGCCGCTGGATAGCCGGCT
GCTGGAACAGGTCGGCCAGTTCCTGGAAAAGCACCGCGTGCCGCTGTACAGCGAGCACCT
GAGCTACTGCAGCGACGACGGCCACCTGTACGACCTGCTGCCGATTCCATTTACCGACGA
AGCGGTGCGCCATACCGCCGCACGCATCGCCCGTGTGCAGGACCTGCTGGGTCGCCGCAT
CGCAGTGGAGAACGTGTCCTACTACGTGGCGCCGGAGCCGGCGATGGACGAGCTGGCCTT
CACCAACGCCGTGCTCGCCGAGGCCGACTGCGACCTGCTGCTGGACGTCAACAACGTCTA
CGTCAACGCCTGCAACCACAGCTACGACGCCGACACCTTCATTGCCGGGCTGCCCGCAGA
ACGCATCGTCTGCCTGCACATGGCCGGGCACCTGGACGAGGCACCGGACCTGAAGATCGA
TACCCATGGCAGCGCGGTGATCGATCCCGTCTGGGACCTGCTGGCGCGTACCTACGCGCG
CATCGGCGCACGCCCCACCCTGCTTGAGCGCGATTTCAACTTCCCGCCCTACGCCGAACT
GCAGGGCGAGCTGCAGACCATCCGCCGCCTGCAGGCGACGCACGCCGGGAGCGCACATGG
CTGATGCTCCCGACACGCTGCGCGCGCAGCAGCACGCATTCACTGCCCATCTGCGTGATC
CACAGGGCGTGCCGCCGCCGGCCGGGCTGGAATCACGCCGGGTCGCGGTATACCAACGAC
TGCTGTTCAACAACCTGCTCGGCCTGTTGAGCAACGGCTTCCCGGTCTGCGTGCGCCTGC
TCGGCGAGCCGGCCTGGAGCGGACTGGTGCGCCATTACTTCGCGACCCATCGCTGCCAGA
CACCGCTGTTCACCGAGTTGGCCGCCGAGTTCGTGCAATGGCTGCAGGCACAGCCACAGC
TGCCGCATCCGGCGTTGGCCGAACTTGCTCATTACGAGTGGGTGGAAACCGCGCTGTACC
AGCTTCCTGCCGAGCCGCTGCCGGTGCCAGGTGACATCGATCCGCTTCGGGTGCCACTGC
AACGCTCGCCGCTGGCGTGGCCGCTGCTGTACCAGTGGCCGGTGCACCGGCTGGGCGCCG
AGGATGCACCGACGCAGCCACCCTCCGAACCGACCGGCCTGCTGGTGCGCCGTGAGGCTG
ACGGCGAAGTGCGCTTCGCCGCACTCAGCCCGCTGGCGGTGTACCTGCTGTCCAGCATCG
GCGAACAGCCCGGCCTTGATGGACAGGCCTACCTGCAGCGTCTGGCCGCTGCGCACGGCC
TGGCCGAGGATGCGCTGGCCGAACCCGGTGCCGCGCTGCTGCGGCAGTTCCTGCAGGCCG
CCGTGATCGGCCCGCTCACAGCCCCTCCCTGACACACCTCATTCGCGGAGACCCCCTGAT
GAACCTTCCGACCCTGGCCACCGCGCGTGGCCAGCTGGACCGTCTCGGCCCCTGGTTGGC
CCCGCTCGGCCTGCGCCTGCTGCTGGCCTGGGAATACTTCGAATCCGGCCGCGAGAAACT
GCACGGCCAGAACTGGTTCGCCGACCTGCAGGATGCCTTTCCGTTCCCGTTCGATCAGCT
GCCGAGCACGCTGAACTGGCAGCTGGCGACCTGGTTCGAACTGGTCGGCGCGGCCTGCCT
GCTGTTGGGTTTCGGTACGCGTTTCGCCGCCGCCAGCCTGCTGGTATTGACCGTGGTGGC
CACCTACGCCGTGCACTGGCCGATGCAATGGGACTCGCTGGGCGACCTCGCGATGGGCTA
TGCGATCACTGACCAGGGCTTCGGCAACTTCAAGCTGCCGGTGCTGTTCATGGCGATGCT
GCTGCCGTTGATTTTCAGCGGCGCCGGCAGGCTGAGCGTGGATGCGTGGTTGGCACGGTG
GCAGCCATCGGGCACGACGGCACGGCCCGCAGTCCGGTAAATGGCGACCCTGGTCGGCGC
GTTGTGTGCCAACCAAGGTTGGCACCTACCGGAATCGTGGGCGCGCGGTGCACCGGTGGG
TGTCGACCTTGGTCGATACGCTCCTGCGCAGGGAACCCGTGCGCCACGGGCTGGCCGGGC
GCTCAGGGTCGCTCTGCTAGAATTCACGCATGAATGACCCCACTCCCGCACCTGCCGCCG
CCCCCGATTCCGCAATCCCCCAGGCGCAGCGCGCGATGTCACAACGCTTCCGCGGCTTCC
TGCCGGTGGTGGTGGACGTGGAAACCGGCGGCTTCGACAGCCAGCGCAACGCCCTGCTGG
AAATCGCCGCGGTGCCGATCGAGATGGACGAGAACGGCCTGCTCTACCCCGGCCAGACCG
CCAGTGCCCATGTGGTGCCGGCCGAGGGCCTGGAGATCGACCCGAAGTCGCTGGAAGTGA
CCGGCATCATCCTCGACCACCCGTTCCGGCTGGCCAAGGAGGAGAAGGCCGCACTGGACC
ACATCTTCACCCCGGTACGCGCGGCGATGAAGAAGTACGGCTGCCAGCGCGCGATCCTGG
TCGGCCACAACGCCCATTTCGACCTGGGCTTCGTCAACGCCGCCGTGGCCCGGACCGGCC
ACAAGCGCAATCCGTTCCATCCGTTCAGCGTGTTCGACACCGTCACCTTGGCCGGCATCG
CCTACGGGCAGACGGTGCTGGCACGTGCAGCCACGGCCGCCGGGTTGGGCTGGGATGCGA
ACGAAGCACACAGCGCGGTGTATGACACCGAACAGACCGCACGATTGTTCTGCACCATCG
CCAACGCCTGGCCGCGGTAAGACAGCCAGCGGCGCAACCACATCCACGCATGGCGTGGAT
CTACCACGGCAACACCAGTAGATCCACGCCATGCGTGGATGCGATCAACCAATACTCGTA
CGATCGCGGCCGTCGCTCTTGGCGCGGTACAGCGCGCGGTCGGCGCGCTGGTACAGCAGC
GCCGGGGTGCGGTCATCGGCATCCAGTTCCACAAGGCCTGCGCTGAAGGTCACGCGCAGG
CCCGCTACACCGGCCCAGTCGGGGTGGTCATGGAACAGGCCGCGCAGACGCGCGCACAGC
TGCGCGGCTTCTTCCAGGCGGGTGTCGTTGAGCAGCAGCGCGAACTCCTCGCCACCGGTA
CGCGCGGGCAGGTCCGAGTCGCGGCAGGCCGCGGCGATCAGCCTGGCCACCTGCACCAGC
ACCGCATCGCCGATGCTGTGGCTGTGGCGGTCGTTGACGTCCTTGAAGTGGTCGATGTCC
AGCACCACCAGGCACAGCGGGTGGCCGCTGCGCTGTGAACGGGCGAAGTCGCGCGCCAGC
GTTTCATCGAAGGCACGGCGATTGGCCAGCCCGGTCAGCGCATCCTCGCGCGCTTGCCGC
TCAAAGGCCTCGGCCTGCCGTGCAAGGCGCTCGGCCAGCTCGGTCTTTTCCTGGTTCAGC
GCCTGCAGGTGCACGGTCTTGGCCTGCAGGTCGAAGGTTGCCTCGTCCACGCGCCGTGCC
AGGCGCAGGTTGCTGGCCTTCAGCTGCTGCAGCAGCAGGCGGTACAGCACCACCAGCCCA
GCCAGCAGCAACAACCCGCCCAGCAGCTGCACGCTGCGGCGTTGCCACCAGAACGGCTCC
ACCGTGAAGCTCCACACGGCTTCCTGCTGGCCCCAGGCCCCGCCTGGATGCGCCGCCGAC
ACGTGCAGGGTGTAGTCACCCGGAGGCAGGCCGACGAACTCGACGCTGCGCTGCGGGCCG
CGCTCGACCCAGCCGGTGTCCAGGCCATCCAGCCGCGTGCGATAGCGGATCCGGTCCGAC
ATCAGGTAACTCAGGCCCACATAGCTCACCGCCAGACGTCGGCCGCCGGGAATGTAGTTG
CGATCCGGGCCCTCCCAATGCACGGGTGCGCCATCCACCTGCACGCTCTCGATCGCTGCC
GGCGGTGATGGGCGCTCGCGGAAGCGCTGCAGGCGTTGCGGGTCGACGGTGCTCAGGCCT
CCGGCGGTGACCACCCAGAAGGTGCCGTCCTGGCGCAGGATGGCCGATGGCCCGGAGCTG
CCGTTGGCCTGCGCGTTGGCCATGCCGTCGATCTCGTTGTAGCGCTCCACCACCACTCGT
GGTGCGCGGCCATCGGCCACGGCATTGAGGGTCGCCATGTCGGTGCGCAGCACGCCGCGG
TTGCTGCTGATCCACACGTTGCCAAGACGATCCGGCACCAGCTGGAACACCGCATCCACC
GGCATGCCCTGCTCCAGGCCGACGCGCGCCAGCTTTCCGCCGAGCCAACGGTACAGGCCG
CGGTCGCTGCTGATCCACATCGCGTCGCCCAGCTGGTGGAAACCGAACACACTGCGGCCC
CCGCCCATCGGTGCCAGGTCGATCGACTGCACGTGGTCGCCACGCAGCACGCGGATGCCC
TCGATGGTGCCGATCCACAGGTTGCCCTGGTGGTCATGCTCGAGTGCGGTGATGAGGCCA
CCGGGCATGCCCGGGGCAGTCGACACCTGCACCCGGTCGCCGTCGATGCGTACCACGCCC
TTCTGCGTACCCGCCCAGACCCTGCCCTGCGGATCGACACTGATCGCACGGATGTTGCCA
CCCGGCATGCCGTCGGCTGCCGCATAGTTGTGGCGGAGACTGCCATCGCGGTCCAGCCGG
TAAACGCCGTCGCCGAACGTACCCACCCACAGGTCGCCGTCCGGCCCCTGCGCCAGACTC
AATACCGATGGCGCCTTGCCGCCGCGGTTGTGCAGGGGAACCGCGCGGAAGCGGCCATCG
GGTGTCTGCAGGTCGAGACCACTGGCACTACCGACCCACAACTGGCGGTCGCGGTCCTCC
AGCACCGTGCGCACATAGTCGCCACTGAGGCCATCGCGCTCGGTGTAGCTGCTGAACAGT
GTTTCGCGCAGGCGGTACAGGCCACCGTTGGCCCCCACCCAGATGCTGCCTTCGGCATCC
TCGCGCAGGCTGACCACGCGCCCGCCCGGCAGGTTCAGGCCGGCCGGCAAACGTTCCAGA
CCATGCGCCGAGATCCGCAGCAGGCCCTGGTTCTCGGTTCCCAGCCACAGGTCGCCGTGC
CGGTCCTGCAGCATCGAGGTCATGTGCAGCTGTCCCGGCAGCCGGTGCACCAGCACCAGC
TGATCGTCCTCCACGCGGTACAGGCGCTCGCCAGCGACGATCCACAGCGCGCCATCAGGA
GCCCGGTACGGCGAGGACAGGCCGGTGCCGGCACCCAGGCCCCACGCCGCGGGCGCGCGC
TTGAGCACGCCGTCGTTGTCGCGCAGCACCAGCCCGTCAAGCGTGCCAACCCAGACCCGG
TCCTGCGCATCGACCACCAGCTTGGTGAAGCTCATCGCCATCGGCAGGTCGGCCGCCGGC
GCCTGGTAGACGATGCCCTTGTCCGGCGTGAGATAGCCGATGCCCTTGCCTTCGTACAGC
AGCCACAGGCGCCCCTGGCTGTCCATCTGCATGGACTGGATCAGCACCTGCGGGGTGTCG
GCCTGATGCTCCCAGACCCGCCACTGGCCGTCGTTGCCACGATGGCTGACGTTACCGCGC
GAATCACTGATCCACAGCCCTCCCTGCCGATCGACCAGCAGTGCGCCGATGCCGTTGTCG
CGCAGCCCCGGGCGGGTGCTGCGGTCGAACACGGTGAAATCCAGGCCGTTGTAGCGGACC
AGGCCTTCCCAGGTGGCAAACCACAGGTGCCCCTCGGGAGTCTGCGCGATATCGCGCAGC
GAGTTGTGCGGCAGGCCATTGCGCGAGGTCCACACGTCGATGGCGTAGTCGCGCAGCGGC
GGCGCGCCCTCCTGCGCGGCCAGCGGCAGCGCCAGCACCAGCAACACCCACAGCAGACCG
CGCTGCAGTGCCTGCCTGGCCTTCGAAACGCGGCGCTCCACCCAGCACCCGTTGTCCCCT
GACCTGCCCATCAGCTCGGCGGCAGTGGCCGGTAACGGCTGCAGGGCATGGCAGCAAGCG
GGAACGACCGGGCAACGCGGAACGGCGTGCCGTCAGGAACGGGCTGACTCATCGGGGAGA
AACTGGGGAGATGCGCAGATGATAGGCCAAACCCTGGCCCCGGCGTCATCGCGTGCGTCC
GGCGGGGCTCAGCCGGGCCGGCCAGGCGGCACCACCTGCGCACTGGCCGGCCACTGCACC
ACCGCCTCCAGACCGCCCTCGGCACGGTTGCGCAGCCACAGCCGCGCGCCATCCTTCTCG
GCCAGGGCGCGCGCGATGGTCAGGCCCAGCCCGGCGCCGCCGGTTTCCCGCGAACGCGAG
GTTTCCACCCGCACGAACGGGTCGAACACGGCCTCCAGCTGGTCTTCCGCCAGGCCCGGG
CCATCGTCGGACACCATCGCCGTGATCGTGCCGCCGCTGCGTTCCACCCGCACGCGCACG
CGGTGGGCATACATCACGGCGTTATCCACCAGGTTGGAGAACAGCCGGTGCATGGCCAGC
GGGCGCAACATCAGCACCGCACCGGTGCCGCCCTCGAAGACCACGTCGGCACCACCCTCT
GCGGCGTCTTCCACGATGCTTTCCAGCAGCGAATCCAGATCCAGCGCGGCGCGCTGCTCG
GCGCTCTCGGCACTGCGGGCCAGCTCCAGCCCTTCGCGCACCAGTGCCTGCATCGCCGCC
AGATCGCCGATCAGGCGCTCGCGCAGCACCTCGTCGCTGACGTTCTCCAGGCGCAGGCGC
AGGCGGGTCAACGGGGTCTGCAGGTCATGGGTGATCGCCGCCAGCATCTGCGTGCGTTCG
GCCAGGTGCCGCTGCAGGCGGTGCTGCATGGCATTGAAGGCCTCGGCGGCGCGCTGCACC
TCGCGCGGCCCGCGCAACGGCAGTGGATCGCGCTGCAGATCGTCGCCGAGATCCTCCGCG
GCCGCCGCCAGCTCCTGCAGCGGCGCACTGGCCATGCGCGCGACGATGTAGGCCAGCACC
GCGATGGCCAGCACCAGCAGGGTCAGGAACCACGGGTCCACGGCCAGAATGCCGTTGTGG
GCCACTGCTGGCGAATCCAGCGCCAGCTTCAGCAGCGTACCGTCATTGAGCGTCACATCG
ACCGCGCGGCACTTGGGCGGAATGAAGGCCGGATCACGCTCACGCGGATGCCGTCGGTGC
CCCGGCGGCGGTGGCGGCAGCAGATCCTGCAGCTTGGGAATGCAGGAACGGAACGAGGTG
AAGTGCACATGCGCGCGCGACACCGGGCCGGGCCGGTCATCCAGGACTTCCATCAGTGCG
GTATCCGCCCGCCCCAGGCGCGCGCCGGGCTGCAGCGCACGCACGCTGGGCCCACCGATC
TCAAGCAGTCGCTCGCGCAGTTCGGGATTGCCATCGAGCAGGTTGACGTAGCCCTGCAGG
CGGTCGGCGATGCGGTTCAGGTTCTGCCGCTCGAACTCCTGCTGGCGTTTGGAGGTGGCC
AGCATGGTCGCGCCGATCGCAGCCACGCTCATGCCCAACAGCAGGATGACGAACAACCGC
CCGACCATCGAGGACAGGAAATGGCGCAGGCGCTTCATGACAGCTTATTCCAGGTTCACC
GAGGAGGCCAGCACGTAGCCTTCGTTGCGCACGGTCTTGATCAGGCCATCCGGCCCACCG
TCATCGCCCAGCTTGTTGCGCAGGCGGCTGACCTGCAGGTCGATCGCGCGATCCTGCGCC
TCGTAGTTGCGGCCGCTGCTGAGCGCGACCAGCTGTTCGCGCGACAGCACCTTGTTGGCA
TGGGCGATGAACACGCGCAGCAGGCGGAACTCGGCACCGGACAGCACCACCACGCGATCG
TCCGGATCGACCAGGTGGCGATGCTCCAGGTCGAACACCCAGCGCGAGAAACGCGCACGG
CGCACCGCCAGCGGCTCCAGGTTGGCCGGCAGCGCCTCGGTCCGGCGCAGCACGTTGCGG
ATGCGCGCCAGCAGCTCGCGCGGTTCGAACGGCTTGGCCAGGTAGTCGTCGGCGCCCATT
TCCAGGCCGAGCACGCGGTCGATCGGCTCGGCGCGCGCGGTCAGCATGATCACCGGCGTG
TTCGAGCGCGCCCGCAGGTCGCGACACAGGGTCAGGCCATCCTCGCGCGGCAGGTTGAGG
TCAAGCACGATCAGGTCCACGTGTTCGCGGTCCAGCAGCTGGCGCATGGCGGTGCCGTCT
GCGGCCGTGCTCACCTGGTAGCCGGCGCGGCCGAGCTGCTCGGCCAGCAGGGTGCGGATG
TCGTTGTCGTCGTCGACGATCAGCAGTCGATGCATCGTGTTTTCAGTCTCCATGTCGCGA
TCATCCCGTGTCGGCAGCTGAACCGCATCCGGGGCAATGCGTACCAGTGTATCCAGCCAT
GAGCGGGATACCTGTGGTTACGCGTATTCACCGACAGTGTTACATAGAGACATACCCCGA
GGATTGAGCCGCCTGTCGCCCGGTCTTCACAATGCCCACCAACGCCGCCGCCGCGGCCCC
GAGAGTGAAGCCACGACGTGACGTTCCGCCTGTTGCCCGCGACCCGCCGTGGTCGCCTGA
TACTGATCGCCCTGCTCGCCCTGATCGTGGCCGTCGCCGCCTGGTGGCTGCTGCGCAAAC
CCGTCGCCCCGGCGGTGGCGACCACGCCGGTCAGCCGCGGCGACATCGAGCAGACCGTGG
AAGCCACCGGCGTCATCGACGCCTACAAGCTGGTCAGCGTCGGTGCGCAGGCCTCGGGCC
AGATCAAGTCGCTGAAGGTACAGCTGGGCGATACCGTGAAGGAAGGCGACCTGATCGCCG
AGATCGATGCCACCACCCAGCAGAACCAGGTGCTCAACGCACAGGCTTCGCTGGACCAGG
TCACCGCCCAGCGCGCCGTGCAGCAGGCCACCCTGCGCCAGGCCGAACTGGAGTTCGCGC
GCCAGCAGCAGATGCTGGCGGCCGAGGCCACCTCGCGCCAGGAATACGATGCCGCCGAAG
CACAGCTGAAAACTGCCCGTGCCCAGCTGCAGTCCTACGAGGCGCAGATCAAGGGCCGCC
AGACCGAGCTGGGCACCGCCCGCGCCAACCTGGCCTACACCCGCATCACCGCGCCGATGG
ATGGCACCGTGGTGGCGGTGGTGGCCGAGGAAGGCCGCACCGTGAACGCCAACCAGACCG
CGCCCACCATCGTGATGCTGGCGCGGCTGGACGTGGTCACGGTCAACGCCGAGATCTCCG
AGGCCGACGTGGTCAAGATCAAGGCCGGCATGCCGGTGTACTTCACCACCCTGGGTGACC
CCGACCGCAAGTACCACGCCACGCTGCGCCAGATCAATCCGGCGCCGGCCTCGATCGCCA
ACGAGAATTCGTCCAGCTCCAGCAGTTCGTCCAGCTCCAGTTCCAGCAGCGCGGTCTACT
ACAACGCGCTGTTCGACGTGGAGAACCCGGACGGCACCCTCCGCATCGACATGACCGCGC
AGGTCTCGGTACTGCTCAAGCAGGCCAAGGACGTGCTGATGGTGCCGGCGGTGGCGCTGG
GACCGAAGCGCCGCGGCGACGAGCGCATGGTGCGGGTGCTGGACGACAAGGGCCAGCCGC
AACCGCGCAAGGTCACCGTGGGCATCAACAACGGCGCCTCGGCCGAAATCCTGTCCGGGC
TGAAGGAAGGCGAACGCGTGGTGGTGGGCGAAGCCGGTGCGGCCGGTGCCAGCGCCGGCG
CCGGCGCCGGCAACCGCGGCGGCATGCAGATGCGGGTCGGCGGCCCGGGCATGGGTCCGC
GCCGATGAGCACGAAGGCGCCGCTGCTGCGCCTGCGCGACCTGCGACGCGAATTCCCGGC
GGGCGATGATGTGATCGCCGTCCTGCGCGACGTCAACCTGGATATCCACGCCGGCGAGAT
GGTGGCGATCGTCGGCCAGTCCGGCTCGGGCAAGTCGACGCTGATGAACATCCTCGGCTG
CCTCGATCGCCCTACCCGCGGCAGCTACCAGGTGGCCGGCCGCGAAACCGGCAGGATGGC
GCCGGATGAACTGGCCGAACTGCGCCGCGAACATTTCGGCTTCATCTTCCAGCGCTACCA
CCTGCTGGGCGACCTGGATGCGCGCGGCAACGTGGAGGTACCGGCGGTGTATGCCGGCAG
CCTCGGCCCGGTGCGCAACGCGCGTGCCGAGCAGCTGCTGCAGCGGCTGGGCCTGGGCGA
CCGCATGCACCACAAGCCGGGCCAGCTGTCCGGTGGCCAGCAGCAGCGCGTGTCGATCGC
ACGTGCGCTGATGAACGGCGGCGAGGTGATCCTGGCCGACGAACCGACCGGCGCGCTCGA
CACGAAATCCGGCGAGGAAGTGATGGCGATCCTCGGCGAGCTGCACGCCGAAGGCCACAC
CATCATCATTGTCACCCACGACATGAGCGTGGCCGAACACGCGCAGCGCATCATCGAAAT
CCGCGATGGCGAAATCATCGCCGACCGCACCAATCCGAACGCACCAACCTACCGCGCGCA
GCGCGAGGCCAGCACCGGCGTGGCCCGCGGCAACAGCTGGCGGGCGGCCCGTGACCGCTT
CACCGAAGCGTTCCGCATGGCCCTGCTGGCGATGAACGCACATCGGCTGCGCACCTTCCT
GACCATGCTCGGCATCATCATCGGCATCGCCTCGGTGGTCTCGGTGGTGGCGCTGGGCAA
TGGCTCACAGCAGCAGATCCTGCAGAACATCAGCGCGCTCGGCACCAACACCATCGACGT
CTATCCCGGCCGTGGTTTCGGCGACATGCGCTCGGCGCGGGTACAGACGCTCAAGGCCAG
CGATGCCGATGCACTGGCAAAGCAGAGCTACGTGGACAGCGCCACCCCCAGCGTGTCGAC
CTCGGTCACCGCGCGTTACCGCAACCAGTCCTCCACCGCCCAGGTCAGTGGCGTCGGCGA
GCAGTTCTTCCGGGTCAAGGGCGTGACCCTGCTCAGCGGCAGCTTCTTCGATACCGACGC
GGTGAAGGGCCTCGGCCAGGTGGCGGTGATCGACGAGAACACCCAGACCCAGTTCTTCCC
CGATGTCGATCCGGTCGGCCAGGTGATCCTGCTCGGCAACGTACCGGCACGCGTGGTCGG
CGTGGCCAAGCGCCAGAGCTTCGGCTTTGGTGGCAGCACCAGCCTCAGCGTGTGGGTGCC
CTACACCACGGTGATGTCGCGCATGCTCGGCCAGAGCCACGTTTCCAGCATCACCGTGCG
CGTGGACGACGACACGCCGATGGATGCGGCGCAGGAAGCGATCACCCGCCTGCTGACCCT
GCGCCACGGCACCGAGGACTTCTTCCTCAGCAACAGCGCCGAGATCCGCCAGACCATCGA
GCAGACCACGCGCACGATGACCCTGCTGATCGGCGCCATCGCCGCCATCGCGCTGCTGGT
CGGCGGCATCGGCGTGATGAACATCATGCTGGTCTCGGTGACCGAGCGCACCCGCGAAAT
CGGCGTGCGCATGGCGGTGGGGGCACGGCAGAGTGACATCCGCCAGCAGTTCCTGATCGA
GGCGGTGCTGGTGTGCCTGCTCGGTGGTCTGCTCGGCATCGGCCTGGCCCTGCTGCTGGG
CTCGATGATCGGCCGCTTCGCCAGTGACTTCCAGGTGCTGTTCTCCACCGCCTCGATCGT
TGCCGCGTTCGCCTGCTCGACCCTGATCGGCGTGGCATTCGGCTTCCTGCCCGCGCGCAA
TGCCGCGCAGCTGGACCCGGTGGAGGCCCTGGCCCGCGAATGAAGATGATGACCCGACTG
CCCTTCCCTGCTCCCTCGCGCCCGCTGCTGGTGGGCGCTGTTCTGCTTGCCCTCTCAGGC
TGTGCCTCGGTGGGCCGCTACCCGGTGCAGGCCCCCGATGTGGCGGCCAGCTACGGCCGT
GGCGATGCCACCCTCAACGCACCGGCCGACGACCCGCGCAGCAGCCTGGATACACCGGGC
CGCGACATCCGCCAGGACAGCTGGTGGACGGGCTTCGGCGATGAACGACTGAATCGCCTG
GTGGCGCAGGCGCTGGCCGCCAACAGCGATCTGGCCGCCGCTGGCCTGGCCGTGCAGCGT
TCGCGCCTGCAGGCCGGCCTGGCCAGCAACGCCCTGTGGCCGCAGCCTTCGTCCTCCGGG
GTCAGTGGCAGCGCCAGCCGCGCCACCGACCAGTCTGATGATTGGCGTCGCAGCTATTCC
ACCGGCGTCTCGCTGGGCTGGGAGGTCGATCTGTGGGGCCGCCTGCGCACCCAGCGCGAC
ATCGCCCGCTGGGAAGCCGAGGCCAGCGAGGAAGACCGGCAGAACACCGCACTGCTGGTG
ATCGGCGACACCATCACCCAGTACTGGAACCTGGCCTATCTCAACCAGTCCATCGCCACC
GGCCAGGCCAACCTGGAGCGCCTGGAACGCACACGCGAACTGGTCCAGGCCCGCTTCGAC
GCCGGTGCGGTATCGCGCCTGGAAGTACGCCAGGCACTGCAGAACCTGCAGTCGCAGCGG
TCCTCGCAGAGCGCGCTGGAGCAGCAGCGGGTGGAGGTGCGCAATGCACTGACCGTGCTG
CTGGACGGCACACCCTGGCCCCAGCAGGACGAACCGCAGGACCTGCTGGCCGCACGCAGC
CCCGGGATCAACGAAGGCCTGCCGACCGACCTGCTCGGCCGCCGTCCCGACCTGCGCGCG
GCCGAACTTCGCCTGCGCAACAGCCTGAAGACCATCAAGGTGACCGCTACCCAGTACTAC
CCGGCGCTGAGCCTGACCGGCAGCCTCGGCTCCAGTGCAACGTCGCTGGGTGACGTGCTG
CGCAACCCGGTGGCCACGCTGGGCGCCGGCCTGTCGCTGCCGTTCCTCAACCTGCAGCGC
GCACAGCTGGATACCGACATCGCCGGCACCAGCTATCAGATCGCCGCGACCAATTTCCGC
AAGACGCTGTACACCGCGCTGTCGGAAGTGGACAACGCGCTGTCGGCACGCGAGCAGCTG
GCGCGCCAGGTGGCGGCCTCGCAGGCGTCGTACGACGAAGCAGTGGAAGTGGAGCGCGCG
CAGGAAGTGCGCTACCGCGTAGGTGCCACCGACCTGCGCACCTGGCTGGAAGCGCAGCAG
ACCCGGCGTGATGCCGAGCTGTCGCTGGCGCGCGTGCGCCAGGGCCAGCTGAACAACGAC
GTCACCCTGTTCAAGGCACTGGGCGGCAGCGCGGGGTGAGGCGGCAAGGGCGCCAACCCG
GGTTGGCGACTACCCGGTGGGTGTCGACCTTGGTCGACACGGCAACGACCCGGTAGGTGT
CGACCTTGGTCGACACGGCAACGACCCGGTAGGTGTCGACCTTGGTCGACACGGCAACGG
CCCGGTAGGTGTCGACCTTGGTCGACACGGCAACGGCCCGGTAGGTGTCGACCTTGGTCG
ACACGGCACATGGAAAAGAGATCCGACCCCGAAATCAACCGCGCTGGCGCACGGCCTCGA
ACAGGCTGACGCCCGCGGCGACGGAGACGTTCAGGCTCTCGATCTCGCCCGGCATCGGGA
TCTTGACGAGGCCATCGCAGTTCTCGCGGGTCAGGCGGCGCAGGCCATCGGCCTCGCCAC
CCAGCACCAGGGCGATGTTGCCCTTCAGGTCCAGCTGGTACAGCGACGCAGTGGCTTCGC
CGGCCAGGCCGTAGATCCACACGCCCTGCTTCTGCAGGTCCTTCAGGCAGCGCGACAGGT
TGGTCACCGCCACCACCGGGATCAGATCGGCGGCACCGGCCGAGGTCTTGCGCACGGTCG
CGTTCACCGTGGCCGACTTGTCCTTGGGGATGATCACGGCAGTGGCGCCTGCGGCAGCCG
CCGAGCGCAGGCAAGCGCCAAGGTTGTGCGGATCCTGCACTTCGTCCAGCACCAGCAGCA
GGGCCTTGCCCTCGGCTGCGGTGACCAGGCCCTCCAGCTCGTTCTCGCTGTAAGTGCGGG
CGGCGGCATAGCGCGCGGCCACGCCCTGGTGGCGTACCGAACCGCCGACACCGTCCAGCG
CCTGGCTGTTCACCTTGCGCACGTCGATGCCCTTGCGGCGGGCGTTTTCCTCGATCTCGG
TCAGGCGCGGGTTCTTCGCACCGGCCTCGACCAGCACTTCGCGGACGTTCTCGGCGTCGT
TCTCGATGGAGGAGGCGACGGCGTTGACGCCGACGATCCACTGGCTGTTCTTGCTCATGC
GGGCGGGGACCGGAAAGGGGGTGGCTATGGTAGAGCATCGGCGGGCCGGGCGCTGCGGCG
GGGCCCCTGTTGAGCCGAGCCTGCGCTCGCCGCCGGGCTGAGGCCGCGGCGACCTGCCAG
CCGAGCCTGGGCTCGGCGCTACAGGGGCGTTACCGGCTGCGCGGCGGCCAGTGCGGCGTG
TCGTGGTCCGGGTGCTGATGGGACACGATGGTGGCCAGGAACTCCAGCGCCGCGATGTCT
TCCTCGGTACGACGGGCCGGCAGGCTGGCCAGCGTATCGACGAACGGCAGCTTGCGCTCG
ACCCCGTACTGGATCGTCGGCGGCAGGCGCTCGGGTTCGTCAAAGGCGCCGGCCGCCACC
GCCACGCCGTCCGGCGCCTCGTAGCTCAGCGGCGTGCCGCAGTCGGCACAGAAGCCCCGG
CGCACCACGTTGGAGGACTGGAAATAGCGCGGCTGGCCGCGGGTCCAGCTGAACTGCACG
CCGCGCACCGACACCAGCGGTGCGTAGTAGGCACCGAAGGCCTTCTGGCACATCCGGCAA
TGACAGATCGAACTGTCGGTCAGCGCGCCACGCACCTGGAAGCGGATCGCGCCGCACTGG
CAGCCGCCGCTGTATTCGGGTTGGCCCTGCATGCGATGTCTCCTGGTGGTGCCGGCCGCT
GGCCGGCAACCCGTCGGTGCCGAGGGTGCCATGGATGCCGGCCAGCGGCCGGCACTACCA
CGGTCATCAGTATTTCTCTTTCTTCCGCTTGGCCGGCTTGCCACGCTCCGGCAGCGGCGG
CAGGCCATCGCCTTCGTCCTCGCCCTTGTGTTCGACCAGGCGGAAGTCGATCTTGCGCTC
TTCCATGCTGGCCTTCAGTACCAGGATCCGCACGCGGTCACCCAGCCGGTAGCTGCTGCC
GCGGCGCTCGCCGGTCAGCGTCTTGCGCGTGGCGTCGAACTTGTAATAGTCCTGCGGCAG
CTGGGTCACGTGCACCAGGCCCTGCACCTTCGACTCATCCAGCTCCACGAACAGGCCGAA
GCTGGTCACGCCGCTGATCACGCCATCGAACTGGCCACCCACGTGCTTTTCCATCCACGC
CGCGCGGTAACGCTCGTCGACCTCGCGCTCGGCTTCATCGGCACGGCGCTCGCGCTCGGA
GCACTGCAGCGCCAGCGCAGCCATTTCGCGCGCGTTGTAGGTGAACTTGTCCAGCGGCTT
GCCGGACAACGCGTGCTTGATCGCGCGGTGTACCAGCAGGTCGGGGTAACGACGGATTGG
CGAGGTGAAGTGCGCGTACGCCTCCAGTGCCAGGCCGAAATGACCGTGGTTTTCCGGGCT
GTAGATCGCCAGGCTCTGGCTGCGCAGCAGCACCGATTCCAGCAGCGTGGCATCGGGGCG
GTCGCGGATCTTCTTCAGCAGCTTGGTGTAATCCCCCGGGCGCACCTTCGACCATGGCGG
CAGGCTCAGCTTGAACTCCTTGAGGAATTCCAGCAGGTCGGCGTACTTGGTTTCCGGCGG
CTTCTCGTGGATGCGGTACGGGGCCGGCACATGGCGCGACAGCAGGTACTTCGCCGCCTC
CACATTGGCCGCGATCATGCATTCCTCGATCAGCTTGTGCGCGTCGTTGCGCACCAGCAT
GCCGGCCTGGGTCACTTCACCGCGGTTGTCCAGCACGAAGCGCACTTCGCTGCTTTCGAA
CTCGATGGCGCCACGCTTGGCACGCGCCTTGGACAGGACCTTGTACAGCTGGTGCAGGCG
CTGCACCTGCGGCAGCAGGTCACCCATCCAGGCCTTGGTATCGGCATCGTCCTCGCCCAC
CGCCTTCCACACTTGGGTGTAGGTCAGGCGCGCATGCGAGTTCATCACCGCTTCGTAGAA
GCGCGAATGCGTGACCAGGCCGTCGCGGTCGATCTGCATGTCGCAGACGAAGCACATGCG
GTCGACCTTCGGCATCAGCGAACAGATGCCGTTGGACAGCGTCTCCGGCAGCATAGGCAC
CACGAAGCCCGGGAAGTACACCGAGGTGGCACGCTTCTGCGCCTCTTCGTCCAGTGGCGT
GCCGGGCCGGACGTAGTTGGAGACATCGGCAATCGCCACCACCAGCCGGAAGCCATCGGC
ATTCGGCTCGCAGTACACCGCGTCGTCGAAGTCCTTGGCATCCTCGCCATCGATGGTGAC
CAGCGGCATGCTGCGCAGGTCCACGCGGTCGCCGATCATCGCCGGCTCAACCACCAGCGG
CACCGAGGCGGCTTCGTCCAGCACTTCCTGCGGGAACTCGAATGGCAGTTCATGGCCGTG
GATGGCGGTCTCCACCACCAGCGAGGCGGTCAGCTTGTCGCCGAGCACGGCGATGATGCG
GCCGATCGGCGGGCGACGGCTGTCCGGCGCCTGGGTCAGTTCGCAGACCACCAGCTGGCC
GTCGCGCGCACCACCGGTCTGGTCCGGCGGCACCTGCACGTTGCGCTGCACGCGCTTGTC
GTCGGGCACCACGTAGTTGATGCCCATCTCGATGCTGAAGCGACCGATCAGGCGGGTCAT
GCCGCGCTCCAGCACGCGGGCGATGCTGCCTTCGCGGCGGCCACGGTGGTCGATGCCGGT
CACGCGGGCCAGCACCTTGTCGCCGTGCATGACCTTGCGCATTTCATACGGCGGCAGGAA
CAGGTCGTCGCCGCCCTCGACCGGGCGCAGGAAGCCGAACCCCTCCGGGTTGGCGATCAC
CACGCCGGTGACCAGGTTCAGGGTCTGGATCGGGGCGAAGCCGCCGCGGCGGTTCTGCAC
CAGCTGGCCGTCGCGGACCATGGCGCCAAGCCGGCGCGACAGTGCTTCGGCACGGTCCGG
GGCGGTCAGGCCCAGGCGTGCGCCCAGTTCCTCTGCCGTCTGCGGCCCTTCGCAACGCTC
CAGCAGGGCCAGGATGGCTTCGCGGCTGGCGATGGGCTGTTCGTACTTCTCTGCTTCGCG
GGCGGCATAGGGATCGTCGATCACCTTGCCGGTCGGCGGCAACTTGCGGCCCGGGGCCGG
GCCCGGTGCGTCGCTGCTGCGGACCTTGCGGCCACGCGGCGGTGCGCCGCCTTCATTCAA
TTCGGGGAACCAGCCCGGCAACGGCTTGCCCGGCTTGGTGGTGCGGGCCGTGCCCGCCTT
GGCGCCCTTCTTCGGGGCCTGGCCGCGGGAGGTGCTCCCGCCCTTGCTTGGTTTTTTGGT
AGTCATCGCCCTACATGGTAGCCGTTGACGGCGTGCAGAACGGGTCAGTGGCCGTCTTGA
AGGCCTTGCGTGAAAAATATTCAGGAAGTCGTTGACAGCCTGCGGATTCATCTTCACAAT
TGCGCCTCTGGAACGCCCAGGTGGCGGAATTGGTAGACGCACTAGTTTCAGGTACTAGCG
GGTAAAACCGTGGAGGTTCGAGTCCTCTCCTGGGCACCAACGAAAAAACTCCTCGCTTCG
GCGGGGATTTTTTTTGCCTGCAATCCAGCAACGGGGCCGAATTCCTTTCCGAAGGAAAGC
GCTCCGACCCCAAGCGAGTGAGATGGGGTCAGAGCCCGCTCCGCACCCGAAACGAGGTCC
GACACCGGATCCAGAAAAAGTGTTGACACCCCCGTAACAACACCCCATAATCTCGCTCCT
CGACGCCCAGGTGGCGGAATTGGTAGACGCACTAGTTTCAGGTACTAGCGGGTAAAACCG
TGGAGGTTCGAGTCCTCTCCTGGGCACCACGTCGAGAATGAGAAAAACCCGCGAGAGCGG
GTTTTTTCATGCCCGGAATCCGGCATCAGAGCAGCGGCCGCAGCACCAGTTCCAGCCCGA
GCAGCAGCAGGAAACCCAGGAAGCAGCCCCGGAACACCCGCGCACTGATGCGCTGCCGGA
TCACCTGCCCCAGCCACATGCCCAGCAATGCCGGCAGCACCGCCAGCGCACTCAGCCCCA
GCTGCTGGATGCCGAATGCGCCGTGCAGCACCAGGCCGGCGGTCAGCGAAATCGTTGACA
CCGTGAACGCCAGCCCCAGCGCCTGCACCAGCTCCTCGCGCTGCAACCCCAGCGACTGCA
GGTACGGCACCGCCGGCATCACGAACACGCCGGTGGCGCCGGTCACCACGCCCGACAACG
CACCCACCAGCGGCCCCAGCCAACGCTCGCGCCGCTGCTGCACGCGGAACACCGGCGCAA
GCAACGCATAGGCGGCATAGACCACCAATGCCACGCCCAGCGCAACGCGCGACCAAGTGC
GATCGACCCGCATCAGCAGCGCCGCCGAGCCCAGCGTCACCACCACCACGGCCAGCATCA
TCGGCCACAGGCGCCGCACGATGCGGTCCAGTGACGGCCCGGACAACAGCTGCCACGCAT
TGGTGACGAAAGTGGGAATGAACAGCATCGACGCGGCCGACACCGGCGACAGCGTGCTGC
CCAGCAGCCCCATCGCCACCGTCGGCAACCCCATCCCAGTCACACCCTTGACCACACCGG
CCAGCACGAACACCACCACCAGCAGCACGTAGAAGTAGATCGATTCATTCATGCCTTCAT
TGGATCGGCCGGCCGCTCGGCGCACAATGCGGTGTTTCCGGCCTTGCCTTCGGCTGATCC
GAAGGCGCAGCCGTTGCGATGAGGGCATCACATGCGGATGGATATCGCCGACCTGCGCCT
GTTCCTGGCGATTGCCGAGGCGGGCAGCATCACGGCCGGCGCAGCGCAGGCAAACCTGGC
ACTGGCGTCGGCCAGCGAACGCCTGCGCACGATCGAAGCCGATGCCGGCACCGCGTTGTT
GAACCGGCACCCCCGCGGCGTCAGCCTGACCGAAGCCGGCGCCGCCCTCGCCCACCATGC
ACGATTGATCCTGCAGCAGCAGGCGCAGCTGCGCGGTGAACTGCAGGCGTTCGCGCACGG
CGCGCGCGGCACACTGCATCTGTATGCCAACACCGCAGCACTGACCAACTACCTGCCTTC
GCGGCTGGCACCGTGGCTGGCCGAACGCCCGCGCCTGCACGTGGAACTGCTGGAGCGCAC
CAGCCCCGAAGTCGTGCGTGCGATCAACGCTGGCCAGGCCGAAGCCGGCATCATCAGTGA
TGCGGTCGACGCTGCCGGCCTGCAGCAGCACGTGGTCGCCGAAGATCCACTGGTGATGCT
GCTGCCCGCAGACCACCGGTTCGCATCGCGGCGCAGCGTGGCCTTCGCCGATGTTGCCGG
CGAGACCTTCGTCGCGCTGGCCGACGGCAATGCACTGCAGGCCTACATCGAAGACCAGGC
ACGCGACATCGGGCGACGCCTGGACGTGCGCATCCGCATGAAGACCTTCGAAGGCGTGTG
CATCATGGTCGGCCACGGCATTGGTGTCGGCATCGTGCCGCGCACCATCGCCCGCCATCA
TCGACGCAATACCCGTACTGTTGCGGTTCCGCTTGCAGATGCGTGGGCACAGCGCCGCCT
GTGCGCCTGTTTCGCCGGATGGGCGCAGCTGTCACCGGCGATGCGCAGCCTGCTGCTTCA
CCTGGGCGTGCAGCCGCAGAAAAATGTGTGAAATGTTGTTGACACACTCTCTGCCGTCCC
GCACAATTCATCTCCTGAGTCGCCCAGGTGGCGGAATTGGTAGACGCACTAGTTTCAGGT
ACTAGCGGGTAAAACCGTGGAGGTTCGAGTCCTCTCCTGGGCACCACGACTCAAGATGAT
CAAACCCGCGAAAGCGGGTTTTTTCGTTTCCGGGGTTTGGCGATCCTGGCATCGCAACCG
CCACTCGGACTGTCGTATCTCGCACCGTCCGGGCGTCGTCTGCGGGTGCATACCTCCTCC
TGGCGCGTCGTCACCAGACCTTGAACGGCCCCCTTTTGGGGCGCATTTCACGTTCCCCGT
TCAATTCGTACTTTTCCTAGTCGAGATCCACCCGATTCCTTTTCGGTGGGAGGCAGATTT
GCGGGAGCCGGTTGCAGGTGTATCGCCACGACCTGACCAGCGCCCCTCCTCTCCCCCAAA
GGACGCACCAATGCAGCGCAGCATCATCTGCCCACACTGCCATACCGGCTCGAACCACGG
CGTAAGCGTATGCGTGGGATGCCAGGCCGAGGTCCACTACGGCGCATCAAAGGAGGCCGT
AATGCTTGTCTTTGTCGCCGCCATCATCTGCGGCGCACTTGTCGGCAGCCGATTTCAGGC
CACTGCCGGCTGGCTCGCATGCGGCGCCGTACTTGTGGCGGGGATCTGGGCCATTTCCCG
ATGGTCTTCCGACCGGGTGGTGTTCAAACGCGTCTATCGCACGCGCTGAACCTGCGCCGT
TGCACCACCCCGAGGGCAATGCCCGCGCGACCAGCGTCGCCCCAACAAAAACCCCGCCTC
GCGGCGGGGTCAAAATACAGCACGGTGTTTCCAGGGAGTTTCAGTGTCCACCACCGGCGG
CTGCACCCGCACCTGCGCCGAATGGCGGCTTGGCCAGCCACAGGAACGTAATGATCGCCA
GGAAAATCCAGCCCAGCAGGAAGAAGATGTCGTTGAAGCCCATCTGCGATGCCTGGTGGT
TGATCATGTTGTTCAGTACCGCTGCGCCGTGCTGCAGGTCGCCCTGCCCCATCGCCGTGA
CCTGGTCCTGCATGCCCGGCTGATAGGCCGAGATATGCTCGGTCAGGTCGGCATGGTGCA
CCTGGGTGCGCCGCGCCCACAGCCACGTCGTCAGCGACGCCGCGAAACTGCCACCCAGCG
TACGCAGGAACGTGGCCAGGCCGGAGCCCGCCGCGATCTCGCGTCCATCCAGGTCCGACA
GCAGGATCTGCAGCACCGGCATGAAGAACAGCGCGACGCCGATGCCCATGATCAGCTGTA
CGCCGGCCACGTGCATGTAGTCCACCTGCAGGTTGAAGTTCGATCGCAGGAAGCTGGTCA
TCGACAACACGATGAACGCGACCGTGGCCAGCATGCGCATATCGAAGCGCGACGCATACT
TGCCCACGAACGGGGTCATGATCACCGGCAGGATGCCGATCGGCGCCGTCGCCAGGCCCG
CCCAGATCGCGGTGTAGCCCATGTCACGCTGCAGCCACTGCGGGATCAGCAGCGCCACGC
TGAAGAACGCCGCGTAGGCCACCACCATCGCCAGCGTACCGGCGCGGAAGTTGCGGTGCC
GGAACAGCTTCAGGTCAACGATCGGATCCTTGTCGGTCAGCTCCCAGATCAGGAACACCG
TCAGCGTCACCACCGCTACGCAGGCCAGCACCACGATCTTCATCGACGAGAACCAGTCCT
CGTCGTTGCCCAGGTCGAGGACCAGCTGAAGCGCACCGACGCCGATCACCAGGGTGACCA
GGCCGACGTAGTCCATCTTCGGCTTCTCGATCTGCTCCGGTCGCCCCTTCAGCTGGTTGC
CGACCACCAGCGCAGCGAAGATGCCCAGCGGCACGTTGATCAGGAAGATCCACTCCCAGC
TGTAGTTGTCGGTGATCCAGCCACCGAGGATCGGGCCACAGATCGGCGCAACCACCGTGA
TCATCGCCAGCAGTGCCAATGCCTGCCCGCGTTTCTCGCGCGGATAGATCGAGACCAGCA
GCGACTGCGTGATCGGGTACATCGGGCCGGCAACGAACCCCTGCAGCGCACGCGACAGCA
CCAGCATGCCCATGCTCTGCGCCAGGCCGCACAGCAGCGAGGTGATGACGAAGGCCAGCG
TGGCCCAGACGAACAGCTTGCGTTCGCCGAAACGGCGGCTGAGCCAGCCGGTCAGCGGCA
GCGCGATGGCCGTGCTGACCGCGAACGAGGTGATGACCCAGGTCGCCTGCTGCGAACTGG
CGCCGAGATTGCCGGCGATGGTCGGCAGCGAGACGTTGGCGATGGTGGTGTCGAGCACCT
GCATGAACGAGGCCATCGCCAGGCCCACAGTGCACAGTGCGACGCTGGGCGGCACGAACC
CGGAGGCCGCACCCGGCGCCGCCGGTGCGCCCGGAGCGCCGGGCGCGGCTGGAGCTTGTG
CGGACATGGCGACCTCAGCCCACCTTCGCCTGCTGCTGCGGCAGGTTGCCCTGGATGATC
GTGTGGATCACCTCGTCGGCATCATGCAGCTGCTTGGCATACACGTCGGTGTCGAACACC
GTGCCCTTGGCCGGAGTGCTCGGCAGCACTTCGCCCTTCTGGTCGCGCAGGCTCACTTCA
GCCTTCATCGACAGGCCGATGCGCAGCGGGTGTTCGGCCAGCTGCTTGGCATCGATGGCG
ATGCGCACCGGCACGCGCTGCACGATCTTGATCCAGTTGCCGCTGGCGTTCTGCGCCGGC
AGCAGCGAGAACGCGGAGCCGGTGCCCAGGCCCAGGCTCTGGATGCGGCCCTTGTACTTC
ACGTCACCGGCGTACAGGTCCGACTTCAGCTCCACTTCCTGGCCCAGGCGCATGTGGCGC
AGCTGGGTTTCCTTGAAGTTGGCCTCGACCCACATCTGCTCGGTCGGCACCACGGCCATC
AGGGCATTGCCCGGCTGCACGCGCTGGCCGACCTGCACCGAACGACGGGCGACGTAGCCG
GTGACCGGCGCGACGATGCCGGCGCGGGCGTTGTTGAGGAAGGCCTGGCGCAGCTGCGCG
GCGGCGGCCTGCACGTCCGGCTGGGTGGCGATCACGGTGTCGTCGACCAGCGCGCGGTTG
CGCTCGACGGTCTCGCGCGAGCCGGCCACGGCCGCTTCGGCGGCAGCCAGCTCGTCACGG
GCGTGGGCCAGTTCTTCGTTGGAGATGGCGCCGGTGGCGGCCAGGTCCTTGCGGCGGGCG
AAGTCTTCGCGCACGCGCTTCAGGGTCACCTGGCGGGCGTTCAAGTCCGCCTGGGCGCCT
TCCACGCTGCGGTACAGACCACGGGTCTGGCGTACCGTCTTGGCCAGGTTGGCTTCGGCC
TGCTGCAGTGCCACCGCGGTGTCGGACGGGTCCAGCTGCACCAGCAGCTGGCCGCGCTCC
ACGCGCATGCCGTCATCGGCGTTGATGGCGACCACGGTACCGGCCACCAGCGGGGTGATC
TGCACCTGGTTGCCCTGCACGTAGGCATCGTCGGTCTCTTCGAACCAACGGCCGAACATG
AAGTACCACAGCGCCAGTGCAGCAAGCAGCAGCACGACGATCACGAACAGGCCGCGCAGC
AGGTTGCCGCGGCGGTTGGGGGCGGCCGGGGCCGCGGTGTCTTGGGTCTGGCTCATGGCG
GGCGTCTTCAGGAATGCGAGGAATCGGAATGGGAGGCGATCGGTGCGCGGTCGGCGTCAG
CGGGCTGGAAACCACCGCCCAGCGCCTTGCTCAGGCGCACCGAGGACTGCACCTGCTGCG
ACTGCAGGCCGGCCAGCTGCTGCTGCGACTGCAGCAGGGTGGACTGCGCGGTCAGCACGT
CCAGATAGCTGCCGATGCCGGCGCGGTAACGCTGCTGGGCCAGGTCGAAGGCCGAGCGTG
CGGTATCCACCGCCTGCAGCTGCGAGTGCGCCTGCTGCGCCAGCGAGCGCACCGCGTTGA
CCTGGTCGGCGACGTCGCGCAGTGCGTCGAGCACGGTCTGGTTGTAGTTGGCCACCGCCA
GGTCGTACTGCGCATCGGTGTTGGCCAGGTTGGCGCGCAGCTTGCCACCTTCGAAGATCG
GCAGGCTCAGCGCCGGGCCGATGTAGGCGAAGGTGGAGCTGCTCTTCAGCAGGTCACCCA
CGTTCGGGGCGACCACGCCGGCCAGCGCGGTCAGGTTGAAGCTCGGGTAGAACCTGGTCT
TGGCAACCTTGATCTGCTTGTCGGCCGCTTCAACGCGCCAGCGTGCGGCCACGATGTCGG
GCCGACGGCCCAGCAGTTCGCTGGGCAGCACGCCCGGCAGCTGCAGCGCCAGCGGGTTCA
GCGGCTGCGGGCGCTGGATCGACAGGCCACGGTCCGGGCCCTTGCCGACCAGCGCGGCCA
GTGCGGTGCGCGCCGCATCGATCCGCTGCTGCGCAGCCTGCACCTGCTGCTGGGCGGCCG
GCACGCGGGCCTCGGCCTGGCGCACCTGCAGATCGCTGTCGATGCCGGCGCGGCGGCGCT
GGCGGGTCAGTTCCAGCGACTTCTGCGAGCGGGCCAGTTCTTCTTCGGCCACATCATTGA
GCTGCCACGCATAGGCGAGGTTGGCGTAGGCCTGGGTGATGCCGGTGGACAGGTTCAGGC
GTGCGGCCTGGGCCTCGACGGTGGCCGCATGCGCGCCATCCACGGCCGCTTCCCAGGCGG
CGCGCTTGCCGCCCCACAGGTCCACGCCATAGCTGAAGTCGAAGGCGACCTGGCTGCTGC
CGGCGTAATGGCCACCGATCTCGCTGCCTGCCATCGACTCAGGCAGGCGCAGCCCGGTAT
AGCCACCGGACACCGACAGGCTGGGCAGCTCATCGGCACGTGCGGTGCCGACCTGGGCCT
GGGCCTGGCGCAGGCGCGCGTCGGCGGCGTCCAGGCTCGGGTGGCCGGCCAGGCCCTCGG
CGACCAGCGCGTCCAGCTGCGCATCGCCCAGCGCCTTCCACCAGTCCTGCGCCGGGAAGC
CGGTGGCGCTCAGGTCGGTGTCGGCCAGGGTGCGTTCGCTGTGCAGGCTGTCCACGTCAA
GCACGTGGCCCTGCGGGTTGAGGCCACGACTGCTGGCGCAGGCGGCCAGGGCCAGGGCCA
GCGCTGACACCAGCAGCGCGCGCCCGGACCGGCGGAGAGTGGAATGCGGGATCGGGTTCA
TGGGGTCGTCAGGGAATCGCGGATTCGGGTAAGGAGGGACAGCAGCAGCGTGCGCTCGTC
GGCGGAAAGATCACGCAGGGCGTAATCCATCACCGCGTCGCCACGCAGCTTCAACCGCGC
CCACAATGCGCGGCCTTCATCGGTCAGCACGATCTGCAGCGCACGCCGGTCCTGCGCATG
CGGTTCGCGGCGGACGCAGCCCAGTGCCTCGAGCTTGTCCAGCAGGCGGGTGACTGCGCT
GGGTACCTGGTCGATGGCCTGGGCCAGTTCGTTGGCCGTGCACGGGGCCATGTGCGAGAG
CACCTTCAACCCGATGTAGTGGGTGAAGCCGATACCCAGGTCTTCTTCAGCCATGGACGC
GTCGAGTTGCCGGACCAGGCCGTCGCGCACCTGGCGCAGCAGCAGGCCGAAACTGGGGGG
AGTGGTTGCAGGACAGATCATGGGGGAGCATTCTCTTCCAAAGAAAATATTTCTCAATGG
AAATATTCGATCTGGCATCGAATGCTGTGTTGCAGCAGTAGGCTGGATCAATGAAGGCGC
CTACCTTAATGATCTGGTCAGGTGGCCCGGTAGTACAATTCAGCCAATGGATGACACATT
TCAGCCAGCGGACATGATGAACAAGGCAGAAATTCCCGCTCCCAAGCGCCTGCTCAGGGA
CGACGCACTGGATTGGTTCGAGCGCAACGATGGCCCACCGGTGGTCGCTTTCCGCTTTGA
CAGCCCGCAGGGGCTGGTCCGGGAGGTGGACTGGCACCACCACCAGCGCGCCCAGCTGAT
CTGTGTCGAGCGTGGCCTGCTGACCACCCGCACCTCGCACGGGACGTGGTCGCTGGCGCC
GGGTTCGGCCGGCTGGATGCCGCCGCTGGAGCCGCATACGGTGACCCTGGACGGTCCGCT
GCGCGGCTGGGGCATGGCGCTGGCCGCGCCGGCCTGCGCCACCCTGCCCGCCGATCCCTG
CGTACTGGGCCTGTCCAAGCTGGCGCAGGCGCTGGCCGACCGCATCTGCGAATGGCCGCT
GGGCTATGACACCACGCCTGAGCGCCAGCACATCATCGAGGTGCTGCTGGACGAGATCCG
CACCGCGCCGCGCCAGCGCATGCACCTGCCGATGCCGCACGACCGGCGCCTGCTGAAGAT
CGCCTCGCAGCTGCTGGCCGACCCATCCGACGAGCGCAGCCTGGCCGAATGGGCGCATTG
GGCCGGCCTGTCGCCGCGCAGCCTGACCCGTCACTTCCGCGACGAGACCACGCTCAGCTT
CGCCCAGTGGCGGCAACAGGCCCGCCTGTCCGAAGCCCTGCGCCAGCTGACCGATGGCCG
CAGCGTGGCCGACATCGCCCATGCACTGGGCTTCAGCAGCGCCAGTGCCTTCGTCACCGT
GTTCCGCCGCCACTTCGGGCTGCCACCGGGGCGCTATCTGGCGCGGGCCGGGCATGGCCT
CGAAACCGGGCTGGACCCTGCACGTGGCTTGGCATCCCCCGCCGCATCCGGATAATCACA
GGATTGCGAGCGGCGACCGCCGTCGCCGCCTCCCGACATAGGTAACAACGCCGCATGACC
GAACTTGCCCGCCCCGTGTTCCACGGATTCGAACAACTGCCGCTGCGCGAGTACGCCGAA
CGCGCCTACCTCGACTACTCGATGTACGTGGTCCTGGACCGCGCCCTGCCGTTCATCGGC
GACGGCCTGAAGCCGGTGCAGCGCCGCATCATCTATTCGATGAGCGAGCTGGGCCTGAAT
GCCGCGTCCAAGCCGAAGAAGTCCGCGCGCACCGTCGGTGACGTCATCGGTAAGTACCAC
CCGCACGGCGACAGCGCGTGCTACGAGGCGCTGGTGCTGATGGCGCAGCCGTTCTCGTAC
CGCTACCCGCTGATCGAGGGCCAGGGCAACTTCGGCTCCAGCGATGACCCGAAGTCGTTC
GCGGCCATGCGTTACACCGAATCCAAGCTGACCCCGATCGCCGAAGTACTGCTGGGCGAA
CTGGGCCAGGGCACCACCGACTGGGCACCGAACTTCGACGGCACCCTGCAGGAACCGACC
TGGATGCCAGCGCGGCTGCCGCACCTGCTGCTGAACGGCACCACCGGCATCGCCGTGGGC
ATGGCCACCGACGTGCCGCCGCACAATCTCAACGAGATCGTCAGCGCACTGCTGCACCTG
CTGGACAACCCCGATGCGACCGTGCGCGACCTGTGCGAGCACGTGCAGGGCCCGGACTAC
CCGTCCAGCGCCGAGATCATCACCGCCGCCAACGATCTGCGGAACATCTACGAGACCGGC
AACGGCAGCGTGCGTGCGCGTGCGACCTTCAACAAGGAAGCCAACAACATCGTGGTGACG
GCGCTGCCGTTCCAGGTGTCGCCGTCGAAGGTGATCGAGCAGATCGCCGCGCAGATGCGC
GCCAAGAAGCTGCCGTGGCTGGAAGACATCCGCGACGAATCCGACCACGCCAACCCGGTG
CGCGTGGTGCTGGTGCCACGTTCCAACCGCGTCGACGCCGACCAGCTGATGGGCCACCTG
TTCGCGACCACGGACCTGGAGCGCAGCTACCGCGTCAACCTCAACGTGATCGGGCTGGAC
GGCCGTCCGCAGGTGAAGAACCTGAAGATGCTGCTCAGCGAATGGCTGACCTTCCGCAGC
AACACCGTCACCCGCCGCCTGCAGCACCGCCTGCAGAAGGTCGAGCGCCGCCTGCACCTG
CTGGAAGGCCTGCTGGTCGCCTTCCTCAACCTGGACGAGGTGATCCACATCATCCGTACC
GAGGACGAACCGAAGGCGGCGCTGATCGCGCGCTTCGGCCTGTCCGAGGAACAGGCCGAG
TACATCCTGGAAACCAAGCTGAAGCAGCTGGCCCGCCTGGAGGAGATGAAGATCCGCGGC
GAGCAGGACGAGCTGGCCAAGGAACGCGAGAAGATCCTCGGCATCCTCGACAGCAAGGCC
AAGCTGAAGAAGCTGATCCGCGACGAACTGACGGCCGACGCCAAGAAGTTCGGCGACGCG
CGCCGTTCGCCGCTGGTGCAGCGCCAGGCCGCGCAGGCCATCGACGAGACCGAGCTGGTG
CCGAGCGAGCCGATGACCGTGGTGCTGTCGGAAAAGGGCTGGATCCGTGCCGCCAAGGGC
CATGACGTCGATGCGTCCGCCCTCTCCTACCGCGACGGTGATGCCCTGCAGGGCGCGGTG
CGTGCGCGCAGCACCCAGCAGGTCGCATTCCTCGACAGCGAGGGCCGCGCCTACTCGACG
CCGGTACATACCCTGCCCTCCGCGCGTGGCAATGGCGAACCGCTGACCGGCCGCTTCTCG
CCGGCTCCCGGTACCAGCTTCGTGACCTTGGCCAGCGCCGAGCCGGATGCCCGCTTCGTG
CTGGCCTCCAGCCATGGCTACGGCTTCGTCACCCGCTTCGAGAACCTGATCGGTCGCAAC
AAGGCCGGCAAGGCGATGCTGAACCTGTCGTCCGGCTCGTCGGTGCTCACCCCGTCGATG
GTCGCCAACGTGGCCACCGACCGCATCGTGGCGGTGACCAGTTCCGGCAACCTGCTGGCG
ATCGCCGCCAACGACCTGCCGGAACTGGACAAGGGCAAGGGCAACAAGATCATCGAGATC
CCGAAGGCCAAGCTCGCCACTGAACGCGTGGTCGCCATCGTGGCGATCAGCCCGGGGCAG
ACCCTGCAGGTGCGCAGCGGTCAGCGCACGATGGGGCTGAAGTTCAACGAGCTCGACGCC
TACCTCGGCGCCCGCGCCACCCGCGGCCACCTGCTGCCGCGCGGCTGGCAGAAGGTGGAA
GGGTTGTCGGTGGAATAAGGGCTGGGCCCTGCCCCTGGCGGGTGTCAACCTTGGTTGAGG
TGGGTGTCAACCTTGGTTGACACGCATTACCCCCGGCAAACGCCAACCTCGGTTGGCGTT
TTCGATCCCAATGGGGTCAGAGCCGTTTTCGTTGAAAACGGATCCGACCCCGGACACGAA
AAAGCCGGGGAATTCCCCGGCTTTTTCGTTGTCGGCTGGCGGGCGATGGAGCAGCTGGCT
GGCGAAGGCTGGCTGGCGGTGCTCCGGTGCTGGCGGGCGACATTGCTTTGTGCCCCTGGT
AGAGCCGACCGCTGGTCGGCTGCCTTTTGCTCCTGGTAGAGCCGACTGTCAGTCGGCTGC
TCCTTTGCTCCTGGTAGAGCCGACTGTTAGTCGGCTGCTCTGCCGAAAGGCAGCCGACTA
AAAGTCGGCTCTACCGGGTTGGCTCTACCGGGTCGGCTCTACCGAAAAGAGCGACGTCGG
CTCAGTGCGCCGGGGCGCCGTTGCCGTCGATCTTGCTCAGCTGGTACAGCTCCAGGCCGA
TGCGCTTGATCAGGCCCAGCTGCTGCTCCAGCCACCAGGCGTGGTCTTCCTCGGTGTCCT
TCAGCTGGGCCAACAGGATGTCGCGGCTCACGTAGTCACCCTTCTCCTCGCACAGCTTCA
TGCCGGCGGCGAGATTGTTCCGAACCGCGTATTCAGTGTCGAGATCCTTCTGCAGCATCT
CTTCCACGGTCTTGCCCGGCTCGGTGGCATGCGGGCGCATGTCCGGGTCGCCGCCCAGGA
ACAGGATCCGGCGCAGCAGCGCATCGGCGTGCTGGGTTTCCTCTTCCATCTCGTGGTTCA
GGCGTTCGTACAGCGCGAACAGGCCCTGGTCCTCGTAGCGGCGGGAATGGATGAAGTACT
GGTCGCGGGCAGCAAGCTCGCCGCGCAGCAGTTCCTTCAGGCAGGCGATGACGTCCGGGT
TGCCTTTCATGGGGGGCTCCTGTGAATCGATGCGGCATAGGGTGCCGCATTTCAAAATAC
GGTGATCTAATCGGAATCAGTCGCAGTTGCGCCTGCGGCTACAATCGGCCCACGAGTTCG
GAAAGGACGTGCGATGCGACGTACATGGCGTTGGGTGCTGGGCGTGTTGGTCGCCATCGT
GCTGGTCACCGCACTGGTCCTGTGGCTGCTGCTGCGCGGCAGCCTGGCCGACCTGGACGG
CGAGCATGCGCTGCCCGGCCTGGCCAGGCCGGTCACCATCGAGCGCGATGCGCTGGGCGT
GGTCACCATCACCGCCACCAGCCAGGCCGACGCAATGCGCGCATTGGGCCGCGTGCATGC
GCAGGAACGCTATTTCGAGATGGACCTGATGCGCCGTAGCGCCGCCGGCGAACTGTCCGC
ACTGTTTGGCCCGAAGGCGATCGATGCCGACAAGCGCATGCGCGTGCATCGGCTGCGCGC
GCGCACCGAGGCGAACATGCAGGCTGCGCTGGGCGACAACGTCGAAGCCGTGAGCGCCTA
TGTCGGTGGGGTCAATGAGGGCCTGGCCGGCCTCTCCGTGCGGCCATGGGCCTACCTGCT
GCTGCGGCAGTCGCCGCAACCGTGGCAGGCCAGCGACAGCGTGCTGACCGGGCTGGCCAT
GTACGCCGACCTGCAGGACCCCGGCAACCAGACTGAGCTTGCACTGAGCCGCATCCGCGC
AGTGGTGCCGCCGGCGCTGTACGCATTGATCGCCCACGACGGCACCGAATGGGATGCGCC
GCTGTTCGGCGAACCCACCGGCAACGCTGCCCTGCCCGATGCCAGCCAGCTGGATCTGCG
CACATTGGACGCGAAACCGGGCACCAAGCAGGAAGAGGCCGATGTCATCGGCAGCAACAA
CTTCGCCGTGGCCGGCGCGCTCACCGCCGACGGTCGCGCGATCGTCGCCGACGACATGCA
TCTCGGTCTGCGCGCGCCGGGTCTGTGGTTCCGCGTGCGCCTGCGCTACCCCGATCCACA
GGCCGCTGGCGGCCAGGTCGACGTCACCGGTTTCTCGCTGCCTGGCCTGCCGGCGGTGAT
CGTCGGCAGCAACGGCCACGTCGCCTGGGGCTTCACCAACAGTTACATAGACACCGCCGA
TTACCGCACTGAACCAGCCAACGCCGCAGTGACCGTGCATGAAGAGCGGATTGCGGTGGC
CGGCCAGGCCGACGTGCTGTTCCCGGTGCGCGAATCCGCCTGGGGGCCGATCCTGCACAC
GCATGCCGATGGCAGCGGCGACGCGCTGCGCTGGGTCGCCCACCTGCCCGGCGCGGTGCG
CCTGGACTTCGGTGACCTGGCCCGCGCCGGTGACCTGGACAGTGCCCTGCAGTTCGCCGA
CCACGCCGGCATCCCCGCACAGAACCTGGTGGTCGGCGACCGCAGCGGACGCATCGCCTG
GCGCCTGATCGGCGCCCGCCCCGACCGCGGTCCGGGCTGTGCACCGGCCGGCTTCACCGC
CGCCAACAACCACGACTGCGCCCCCTGGCCGATCCGCAGCGACGCCTCGCCGGCATTGAT
CGACCCACCCAACCATCGCCTGTGGACCGCCAACAGCCGCGTCCTCGACGGCGAGGCACT
GACCAATGTCGGCAATGGTGGCTATGACCTTGGCGCCCGCGCGCGGCAGATCCGCGATCT
GCTCGCCATCCAGGACCGTTTCGACGAGCACGATCTGCTGGCGATCCAGCTCGACGATCG
CGCGGTGTTCCTGCAGCGCTGGTGGGCCCTGCTGCACGACGTCATCGAGCGCAGTGACGA
CCCTGCACTGAAGCGTTTGAAGGAAGTCAGCCATCAATGGGGCGGTCGTGCCGCGGCCAG
TTCGGTCAGCTACCGGGTAGTACGTGAATTCCGCACCCAGGTGATGGAGACGTTGTCCGA
TGCACTGCTGGCACCGGCCAATGCGCAGCTGGGTGATGACTACCTCGACCCACGACTGGC
GCAGCTGGAAGGCGTGGCCTGGCCGATGCTGCAACAGCGTCCGGCCCATCTGCTGCCACC
GGCCTTCGACAGCTGGGATGCGCTGCTGATCGACGCGGCACGCCGTACCGAGAGCGAGCT
GGCCAAGCAGGGACCGCTGTCCAAGCGCACCTGGGGCGAACGCAACACTGCGGCGATCTG
CCACCCCATCGCACGGGCGCTGCCGGGCATCGCCAAGCGCTGGCTGTGCATGCCCGCCGA
CCAGCTGCCCGGCGACCGTGACATGCCACGCGTGCAGACGCCGAACTTCGGTGCTTCCGA
GCGCATGGTGGTCTCGCCCGGCCACGAGGCCGACGGCATCGTGCACATGCCGGGCGGCCA
GAGCGGCCATCCACTGTCACCCTACTGGGGCGCCGGCCACGAGGACTGGGTGCATGGACG
GCCGACGCCCTTCCTGCCCGGCAAGGCGCAGCACGTGATGACACTGGTGCCGGCGCGGTA
GTGCCGGCCATTGGCCGGCATCCATGCAGGTGTGTCCAGCATCATGAGGTTGCCGGCCAG
CGGCCGGCACCACCGTTCAACGCTCAAGCCCTGCGACGCTCGATCAGGTTCAGCAGCGGC
CCGGTCATCGCCGTGGTCACCAGCGCCATGACCACCAGCACCGCGAACAGGCGGTCGCCG
AGCAGGCCCAGCTCGTAACCCAGGTTGAGCACGATCAGCTCCATCAGGCCACGGGTGTTC
ATCAGCGCGCCCAACCGCCACGCCTCGCGCGTGGGCATGCCGGCACTGCGTGCAGCACTG
AAGGTGCCCAGCAGCTTGCCGGCCGTTGCCACCACGATCACCACCCCGCACAACACGATG
TCGCTGGCCTGCAGCGAATCGGCACGCATGCGCAGGCCGGTCATGGCGAAGAACAACGGC
AGCAGCAGGGTCACCGCAAACGGTTCGACGCGGGCCATCAACAGGTCGCGCAGCTGCACG
TTGGACGATACCGCGACGCCCGCCGCGAAGGCACCGAACAGCGCGTGGATGCCCAGCATT
TCAGTGATCAGGGCACTACCCAACGACAGCAGCAGGATGCCGAGCAGCCAGCGCCCCTCA
CGGCCCGGCGCAATCTGCTGGCGGGCAAACCACGGCTTCACCAGCCCCAGCATCAGCGCC
ACGAAGGCGACCACGCACAGCAGGTTGAGGCTGGCCGGCAGCCATCCACTGGCCTGTGCA
GCCGCGACGATCAATGCCAGCAGGCACCATGCGGTGGCATCGCCCAATGCCGCGCAGGCG
ATGGCGGTCTGCCCCAGCGACGTCTGCGCGATGCCGCGGTCGGCAAGGATGCGCAGCAGC
ACCGGGAACGCGGTGATGCTCATCGAGATGCCGACGAAAAGTGCGAAGGCAGTGAAGCCC
ACGCCCTGCGGGCCGTGCTGCGGATACAGCCAGATCGCCAACGCGACGCCGAGCACGAAC
GGCACCGCGATGCCGGCATGGCTGACCGTGAAGGCGAAACGCCGGCGGCCGCGCAGTGCC
GCCAGGTCCAGCTCGGCACCGGCCACCAGCAGGAACATCAGCACGCCCAGCTGGCTGAGC
ATGCCCAACGGCCCCAACGAGTTGGCCGGGAACAACGCACCATGCAACTGCGGCAGCAGG
CTGCCGAGCACCAGCGGGCCCATCATCAGGCCGGCCGCCATCTCGCCAATAACCGCCGGC
TGGCCCAGCCGCTTCAGCAATGCACCCGCCCCCTTGGCTACCAGCAACAGCACCAGCAGC
TGCAGCAGGAACAGGCCCAGCGGTGACGCCAGATGCTGCGCCCAGCTGCCTTCGGCAGCA
ACCGTGGCACGGGCGACCATCTCGGGCGCCGCCGGCCCGGCATACCGCGCCAGCAGCACG
CCGGCCAGCAACGGCACCCCGGCCCACGCCAGATAACGCCATCCCCATTTCGTGGGCGGC
GCGTTGCCGCCTGCCTGTACGTCCATGAACATTCCCCAATGCGCAGGGGGCGATCATACA
AAAAGGGGACGGAGGGGATTAAGTCGTTTGTGCCACTAACGACTTAATCCCCTCCGTCCC
CTTTTTGGGGCTTAGGCCAGTGCCTGCTCGTGCACGCCGGCGATCGCGCGTCCGGAAGGG
TCGGCAGCTGCGGCGAAGCTGGCGTCCCAGGCAATGGCCGCCGGCGACGAGCAGGCGATC
GACTTGCCGCCCGGCACGGTCTCCGCGGCCGCACGGCTGGGGAAGAACTGCTCGAACAGG
TGGCGGTAGTAATACGCCTCCTTGGTCTGCGGCGGGTTGTGCGGGAAGCGCTTGTCGGCC
GCCGCCAGCACGCGGTCACTCACCTGCGCCTCGGCATGCGCCTTCAGGCCGTCGATCCAT
CCATAGCCGACGCCATCGCTGAACTGCTCCTTCTGACGCCACAGGATGCTGTCCGGCAGG
TAGCCGTCGAATGCCTCGCGCAGCACCGCCTTCTCGATGCGACGGCCACCGAAGCCGGCA
CCGACCATCTTGTGCGCAGCATCGAAGCGCATCGCCACGTCGAGGAATTCACGATCCAGG
AACGGCACGCGTGGCTCCACCCCCCAGGCCATCATCGACTTGTTGGCACGCAGGCAGTCG
TAGTTGTGCAGCGCGTCGAGCTTGCGCACCAGCTCCTCGTGGAATTCACGCGCATCCGGT
GCCTTGTGGAAATACAGGTAGCCACCAAAGATCTCATCGCTGCCCTCGCCGGAGAGCACC
ATCTTCACCCCCATCGCCTTGATCCGCCGCGCCAGCAGGAACATCGGCGTGGAGGCGCGG
ATGGTGGTGACGTCGTAGGTTTCGATGTGGCGGATCACTTCCGGCAGCGCATCGAGGCCT
TCCTCGAAGGTGTATTCGAAGCCGTGATGCACGGTGCCCAGCGCTTCGGCAGCAATGGCA
GCGGCAGCCAGATCGGGCGAGCCCTTCAAGCCGATCGCGAACGAATGCAGGCGCGGCCAC
CAGGCTTCGGTCTGCCCGCCATCCTCGATGCGGCGACGTGCATAGCGCGCGGCTACCGCC
GCCACCAGCGACGAGTCCAGGCCACCGGACAGCAGCACGCCGTACGGCACGTCGCTCATC
AACTGGCGTTCCACCGCGTGCTCGAAGGCCTGGCGCAGTTCGGCCAGATCGGCCTGGCGA
CCCTGCACGTCGGCATAGTCACGCCACGGTTGCTGGTAGTAGCGCACCAGTTCACCGCTG
GCACTGTCGAAATAGTGGCCCGGCGGGAACTGCGCCACATCGGCACAGGTATCGACCAGC
GCCTTCATTTCCGAGGCCACGCGCAAGCGCCCCTGGGCGTCGTGGCCCCAGTACAGCGGC
ACCACACCGACCGGGTCGCGCGCCACCAGCACGCGTCCACTGTCACGGTCCCACAGCGCG
AAGGCGAAGATGCCGTTGAGCTGTTCCAGCCACTGCGCCGGCGCGCCGCCCTGGCGGTAC
AGCGCGTTGATCACCTCGCAGTCCGAGCCGGTCTGGAAGTCGTAGGTGGTGGTCAGCGCC
GCCGTCAACGCCTGGTGGTTGTAGATCTCGCCGTTCACCGCCAGCGCCAGCTGGCCATCG
GCCGACAGCAGCGGCTGCGAACCACCGGCCGGATCGACGATGGCCAGCCGTTCATGGACC
AGCAGCGCACCTTCGTCGAGGTACACGCCGCTCCAGTCCGGGCCACGGTGGCGCTGGCGT
TGCGACAGTTCCAACGCGTGGCGGCGCAGGGTGGGAAGATCGTCACCGGCCTGCAGGCCG
AAGATTCCGAAGATCGAACACATGGGGGAGCTCCTGTTGGGGAATTTCACGGGTGGGAAG
GTGTTCGACCGGCCATCCAGGCCCGGGCAGGCTGCGCCCGGGCACAAAAAAACCCGCATC
GGCTGATGCGGGTTTTCTGGTGTCCGGGCGTGTGTTGCTGTCTATCTACCCAGGGCGCAG
TCCCGCATCGGCCGCGCACGATTATTCGCGCGCAGATTATTGCGGTTGTTGTTGTTGACG
GCGGTGGCCAGGCGGATCGACATGGCATCGACCCTACCCCGGTTTCCAGCGCGGCGCAAC
AGTTGCGTCGGCAACCGAGGCACCGGGGCACTGGTTGCCCTGCCCTGCCTGGGCCTGGCG
GCCTACCAGACCCTCACCCGCCTTCGGCCCTGCCAGCGGCGGCCGGCTTGTTCGCCAGGC
CCCAGGCGCAGCGCTTCTACATGGCCGCGCCAAGCTACTGGGAAAAGGCGATCATGCCGC
CGTTACTCATCTTTTCGGACCAGGGCCCGGCTGCAGTCCTGCGGAAGGTGTGCCGACCGA
CGATCGGCATCCACCCTCCTCACACCAGCAGCCGTTCCACCAGCCGCTGGTACAGCCCCG
GCAACGCTTCCAGATCGTCCACGCGCACGTTCTCGTCCACCTGGTGGATGCTGGCATTGA
CCGGGCCTACTTCGATGCATTGCGCGCCCAATGGCGCGATGAAGCGTGCATCGGAGGTGC
CGCCGCCGGTGCTTTCTTCTGGCGCGCGGCCGATGTGCTCGGCCAGCACCGCACGGGCGA
TGGCGCGCAGCGTGCCTTCCGGGGTGTAGAACGGCTCGCCGCTTCGATGCCACTTCAATG
TGTACTGCAGGCCATGCCGTTCCAGTAGTGCGGTGATCTCCGCCTCCAGCGTAGGCGCAT
CCCAGTGCGGGTTGTAGCGGATGTTGAAATCCACGTCGAGCTCACCGGGAATCACGTTGT
TGGCACCGGTGCCGGCGTGGATGTTGGAGATCTGCAGGCTGGTCGGCGGGAAACTCTCGT
AGCCGTCGTCCCAGCGCCGCGCGCATAGTTCGGCCAGGGCCGGCGCCGCCTGGTGGATCG
GGTTGCGTGCCTTCTCCGGATACGCCACATGGCCCTGTACGCCGTGGACGCGCAGTTTGG
CCGACAGGCTGCCACGACGCCCCACGCGCAGCAGATCGCCCAGCGTCGCGGTCGACGACG
GCTCACCGGTGATGCACCAGTCGATGCGCTGCCCGCGTGCGGCGAACAGGCGTGCGACGT
GACGCACGCCATCGATGGCATCGCCCTCCTCGTCGCTGGTCAGCAGTACCGCCAGCGTGC
CGGGATGGTCGGGATGGTCGGCGACGAACTGCTCGGCGGCCACCACGAACGCCGCCACGC
TGCCTTTCATGTCGGCGGCACCGCGCCCATACAGCACGCCATCGCGGATCTGCGGCGTGA
ACGGGTCGCTGGTCCAGGACTCGCGCGGGCCGGTGGGCACCACGTCAGTGTGGCCCAGCA
GAACCAGCACCGGCGCGCCCTGGCCATGGGTCGCCCACAGATTGTCAACGTCGCCCAGGC
GCAGATGATCGCACTGGAATCCGGCCTGCTTCAGCCGCGCCGCCAACAGCGCCTGGCAAC
CAGCATCGTCCGGCGTTACCGAAGGTCGCGCAATCAGCTCGCAGGTCAGGTCGAGGACCG
CGCTCATGCGTCGCCCACGCCGAAGCGTGCCTTGAAGCCATTGTCACTGAAACCCTGGCT
GGCCTTGCCATCGGCGGTGACCACCAGCGGGCGCTTGATCAGCTGCGGATACTCGCGCAG
CAGCAGCTTCCATTCGGCCTCGGAGTCCGCGGCCTTGCGGTTGTCCGGCAACTGCCGCCA
GGTGGTGGAGGACTTGTTGACCATCGCCGCCAGCCCCCCCAGCTGCGCGGCCCACGCCAG
CAGCATTTCCGGGCTGGGCTTGTTGTCGCGGTAGTCGACGAAGGTGTACGGCACGCCGAA
GCGGTCCAGCCACTTGGTCGCCTTCTTGCAGGTATCGCAGTTCTTCAAACCGTAGACAGT
GGTGCTCATGGCCATCTGTGATGCTGGAAAACAGAGGGCCAGAATCTCACAACAGGCGCT
CGGACACGACCCGGAACGGCACTCTCGGCAAGCGGAAGGCCAGGCCCGATGCAAGCGCCA
CGCCCATCGCCTGCAGACGCGGGCACTGCAGCTCGCGTTCCAAGCGCAGCGGCTGCAGGC
TGTCGAGGTCTACCGGCAGCCCGATGCGGGTGCTGGCCCAGCGACAGTCGCAGGTGCGGG
CGATGGCCTCGTCCTGGCAGGTGAGGAAACGCAGGAGGGCCTGATGGCCACCGAAGGCGG
CGCCGGCATCGGCCAGCGCCGCGACAGTGCGCGGCGCAGTCGGGTCCAGCGCGGGGCGTA
CAGCATCCGCCCCAACAGGGTGTCGGACGGATGCCGGTAGATCGCGGACTGCGCCAGATC
CTCCGGCGCAGCCACCTTCAGTCGGCCAGGCCGCGCAGCAGGTCGTTGACGCTGGTCTTG
CTGCGGGTCCTGGCATCAACCTGCTTGACGATCACCGCGCAGTACAGCGAATGCGTACCG
TCCTTGCTCGGCAGCGAGCCGGACACCACCACGCTGTACGGCGGGATGTAGCCGTAGCTG
ATCTCACCGGTCGCGCGGTTGTAGATGCGGGTGCTCTGGCTGAGGAACACGCCCATGCCG
ATCACACTGTGGTGGCCAACCACTACGCCTTCCACCACTTCCGACCGCGCACCGATGAAG
CAGTGGTCTTCAATGATGGTCGGGCTGGCCTGCAGCGGTTCCAGCACGCCGCCGATGCCG
GCGCCGCCGGACAGGTGGCAGTGCTGGCCGATCTGGGCGCAGGAACCCACGGTGGCCCAG
GTATCGACCATGGTGCCTTCACCTACATAGGCGCCGATGTTGGTGAAGCTCGGCATCAGC
ACCACGTCCTTGCCGAAGTACGTACCGCGGCGGGCAATGGCGCCCGGCACCACGCGCACG
CCACCACGACGGAACTTCGCTTCGTCATAGCCGGCAAAACGCGATTCGACCTTGTCCCAG
AACGGCGCCGGGCGCGCATCGACCACGGCCATGTCGTTGACGCGGAAGTACAGCAGCACC
GCCTTCTTCAACCACTCGTTGACCTTCCAGCCACCATGGCCGTCCGGTTCGGCAACGCGG
AATTCGCCGCTTTCCAGGCCATCGATCACACGGTTGACCAGCGGCCTGGTCGAGCCTTCC
AGTTCGTGCAGGGTCAGCGTGGCGCGGCGTTCGAAGGCACTTTCGATGCCGAACTTCAGT
TCTTCCACGCCCGGCGTGGCCGGCTTGCGCAGCGACTTGCGGGCGATGGTTTCGGCGCGT
GCGGCTTCTGCACTCTTGGCCGGGGCCTTCTTCGGTGCCGCCACCTTCTTCGCCGGCGCC
TTCACCGCTGCGGCTTTCTTCGGCGCGGCAGCCTTCTTCGCGGCCGGCACGGCGGCAATC
TTCTTGGCCGCTGCGCTCTTGGCGGTGGCAGCAGTCTTCTTAACAGGCTTGGTGGCCATC
AGGCGGGGTCTCCGGCGTTTCGATCAGGGTCCAGGCAGGCCAGCATCGCGTCATGCAGCT
GCTGCCGGGCAGGTTCAGTCAGGGGGAGGTCGTGTTCGTCACTGATCACGAAGGTGTCTT
CGGCGCGTTCGCCGAACGTGGCAATGCGCGCATCATGCACGCGCAGGCCCTGGTTGCGCA
GCACGAACGCCACGTCGGCCAGCAGGCCGGGGCGGTCAGGTGCGACCAGGGCAAAACGGG
TTGCGCCCGGTTCATCGCGGAACTCGATGCGCGGGGCGAAGCGGAAATGGCGCAGCTGGC
GTGGCACCACCCGACGCGACGGGCGCAGGCGCGACAGGTCACCACTGAGTGCCTCGCGCA
GCGCGGCCTCCAGATTGGCGCTGCTGCCATCGGCGAAGCTGTCGGCCGGGTTCACTTCGA
AGGTATCGAAAATGGTGTCGGCCGGACCATCCAGCACGCGCGCGCGATGGATGCCGTAGC
CCTTGCGGTCCAGGGTCATCACGATGGCGGCGAACAGGCCGTCGCGGTCCGGCGAATGCA
CGAACACTTCCAATGCCGGGTCGTCGACGCTGATGCGGCGCACCTTCACCAGCGCCTGGC
CCTGTTTCACCGGTACCAGCGCGGCGGCCTGCCAGGCCAGCTGCTCCGGGCGCAGGCGGA
TGAAGCCTTCGTCGGGCATCACGGCGAACTGGCGGTCGATGGTGGCATCGTCGTAGCCCT
GCTCGCGCACCAGCGCACGCACGCTGTCACGCGCCTCGGCCACGCGCTCGGCGGCAGGCA
CCGGGTGCTCAAGGCCTTCACGCAGCGCGCGCCGGGTCGCGAAATACAGGTCGGCCAGCA
GGCGGTCCTTCCACGCGTTCCACAGCTTCGGGCTGGTGCCGGCGATATCGGCACAGGTCA
GCAGGTACAGATAGTCGAGGCGGTCGCGGCTGCCGACCAGGGTCGCAAAGCGATGGATCA
CCACCGGGTCGGCGATGTCCTGCTTCTGCGCGGTCACCGACATGCGCAGATGCTGTTCGA
CCAGCCAGGCCACCAGTTCGGTGTCGGAGATGCTCAGGGCATGCGCCTGGCAGAACGCGC
GCGCATCGACCGCGCCCAGTTCGGAGTGGTCGCCACCGCGCCCCTTGGCAATGTCATGGA
ACAGGCCGGCCAGCAGCAACAGCTCCGGCTTGCGCAGGCGCGGCCACACCTCATGTGCGA
TCGAGAAGCGCTCGTCGGCACGGCTGCTGGCGAACTGGCCGATGTTGCGCAGGACCATCA
GCGTGTGCTGGTCCACCGTATAGACATGGAACAGGTCGAACTGCATGCGCCCGCTGACCT
GGGCGAATGCCGGAATCCACTGGCCGAGCACGCCCAGCCGCGCCATGCGCGAAAGCGTAT
CGACCGGGCGCTGGCCACGCAGCAGGGCCAGGAACTGCTCGCGCGCATCGGAGTCGGCCT
GGTCGTAGGCCGGCAGCAGCGGCAGCGATTCGGCCAGCGCGCGCGCGGTCAGCGAATGCA
GGCCGCGCACCTGCGGATTGTTGGCCCAGCTGGAGAACAGCGCGAACACCTGGCCGATAT
CGCCACGCGGCCAATCGGCATCATTGGCCGCCAGGTAGCCGCGTCGCAGGGAAAAACCCA
CGGTCAGCGGTTCCGGCTGCGCCTCGCCATCGAACTGTTCCTCGAAGCGCTGCAGCAGGC
GGTCGCTGATCCGGCGTACCACCAGCGCGGCGCGGTAGAAGCCCTGCATCATCTTTTCGA
CACCGAGATTCTCGGCATCGTCTTCGAAGCCCAGGCGCGCGGCCAGGGTCTTCTGGTAAT
CGAAGCGCAGGCGCTCTTCCGGGCGGCGTGCCACCAGGTGCAGGCCGAACCGCAACCGCG
CCAGCACCGCACGCTCGCGCTTCAGCGCGGCCGCTTCGTCGGCACCCAGGTGGCCCAGGC
CGACCAGCGCTTCCAGGTCGCGCACGCCGAAGGCGCGCAGCGCCATCCAGCCCAGCGTGT
TGAGATCGCGCAGGCCGCCGGGGCCATCCTTGAGATCCGGTTCCAGGTTGTCGGCGGTGT
CGCCGAAACGCTGGTGGCGGTTGCGCAGCTCTTCCAGCTTGGCCAGGAAGAAGGCACGTG
CAGGCCACAGCTCACGGTCGTCGATGGCCTCGCGCAGCGCACGGCGGGCAGTGTCCTCGG
CCAGGATCGGACGCGCTTCGATCAGCGCGGTCAACACGGTCTGGTCGGCAGCAGCCTCGC
GGCACTGCGCGGCACTGCGCACCGCATGGCTGACCGCCAGCCCGCAATCCCACAGCAGCG
CGAACAGGCGCGCCAGTGCGGATTCGTGTGCCAGCTGTGCCGGCGGGTCGCCGAACACCA
GCAGGTCGATGTCCGAGCGCGGGAACAGTTCACCGCGCCCATACCCCCCCACTGCGAACA
GCGACAGGCCGCTGTCGGCCGGCAGGCAGCGCTGCCAGGCCAGGCGGATCAGATGATCGG
CGGCACGCGCGCGCAGCGCCAGCAGGCGCTCGATGTTGTCGCCCTGGTCGAAGCGGCGGT
ACAGGCGCGCGTCGGCCTGCTGCAGCGCCTGGCGCGCAGCAGCAGCCCAGTCCGGGTCGT
TGAGCGACGCGGCCGGCGTGTCCAGCAGCGAACTCGCCGGCAGCATCCTCAGGAGACCTG
CGACTCGCCCGGCGACAGCGTCAGCACGTCGACGCCGGTCTCGGTGACCGCGATCATGTG
CTCCCACTGCGCCGACAGCTTGCGGTCCTTGGTCACCACGGTCCAGCCATCCGGCAGCAC
CTTGTTGTAGCGGGTGCCCTCGTTGATCATCGGCTCGATGGTGAAGGTCATGCCCGGCTG
CAGCACCAGGCCCTGGCCCGGGCGGCCGTAATGCACCACCTGCGGCTCGTCGTGGTAGAC
CTTGCCGATGCCGTGGCCGCAGTACTCGCGCACCACGCTGAAACGCTCGCCTTCGGCGTA
GCTCTGGATGGCATGGCCGATGTCGCCCAGGGTTGCGCCCGGACGCACCGCACGGATGCC
GCGCCACATCGCTTCGTACGTGGTTTCCACCAGGCGGCGGGCCATCACCGACGGCGTGCC
GACGAAGTACATGCGGCTGGTGTCGCCGTGCCAGCCGTCCTTGATGACGGTAACGTCGAT
ATTGATGATGTCGCCATCCTTGAGCACCTTCCCTTCGCTGGGAATGCCGTGGCAGATGAC
GTTGTTGACCGAGGTGCACACGGTCTTCGGGAAGCCGCGGTAGCCGACGTTGGCCGGAAT
CGCGCCCTGCACGTTCACGATGTGGTCGTGGCAGATGCGGTCCAGCTCCTCGGTGGTGAC
ACCGGGCTTGACGTGGGGGGTGACGATGTCGAGCACTTCGCTGGCCAGGCGGCCGGCGAT
GCGCATCATCTCGATTTCCTGCGGGGTTTTCAGATTCACGCTCATGGCGCCCATTATCGC
CGATCCGGCTGCAATCTGAACGAACGCCACCCAACTGGCGATCCGGGGCATGCACGGTTC
CGGCAAGGAAAGTGAAAGCGTGACGATCTCCACCCTTTCGCACGCCTGTTTATCACGGAT
TACAGACACTTACCCGCACAAGCTGGCCGCGACCGTCGTCAAAGCGGCCCTGAACGCGCC
GCCTTCGCCTTGTTCAACAGACCTTCGGGTCAGGGAGGTTGTCCATGCGATCCACGTTCC
GCTCACCGCTCGCCTGGGCCCTGACCGGACTGTTGCTGGCCGGCCCCGCACTGGCGGCCG
ATACCACGACCTTCAACGTCACCCTGGTGGTCACCAAGGCCTGCACGATCACGGCCGCGG
CCGCCACCAACGTTGATTTCGGCACGGCGGCCTCGACCACGGCGACCCCCACCCTGGGCC
AGGGCACGGTGACCGCCCAGTGCTCGGCCCTGACCCCGTACACGATTTCGCTGAACGCGG
GCGCCAATGCCAGCACCGCCAACGACGTCGCCACCCGCCGGATGAAGAACACCAATGCTG
CGGTGACCGCCAACAACTTCGTCGGCTACCAGCTGTACCAGGACGCCGCGCATACCCTGG
TCTGGGGCGCCACCTCAGGCACCAACACCCAGGCCGGCATCGGCACCGGCCTGGCCGTGC
CCTACATCGTCTACGGCCAGATCCTGAACCTGAGCACCAACAACCCGGCCACCGGCAACT
ACCTGGATACGGTCACCGCCACGATCACCTATTGATGGAGCACGCCCGCATGGCCGGACC
CCGCCCGTGGCGCGCCACCGGCGTGGCGCTGCTCGCCCTTTGCCTGCTGGCCACCGCCCC
TGCCGGTGCCACCAGCCTGCAGGTCGCCCCCACCAGCCTCCAGCTTGAGGCCCGCCAGCG
CGCCGGCGAACTGTGGCTGACCAACAGTGGCACCTCGCCGGTCAGGCTGCAGGTGCGCGT
CTTCCGCTGGGTACAGCAGGATGGCCAGGAACAACTGCTGCCCACCGATGAACTGCTGGC
CACCCCTCCGATGCAGGAACTGGGCGCTGGCCAGCAGCAGCTGGTACGGGTGATGCGCCC
GAACCACGAACCGCCTGCGGCACAGCAGTACTACCGGCTGATCGTCGACGAAGTGCCTGA
CCTGGCGACCCGTGCCAACGGCATGCAGTTCGTGCTGCGCTATTCGATTCCGGTGTTCGT
GCAACCCTCGGGCGGCAAGCTGGCGCCGCGCCTGCAGGCCAGCCTGGTCCGGCTGGAGGA
CGGACGCAATGGCGTGGAGGTAGCCAACACCGGCAACGCCTATGTACAGATCGCCGACCT
GGCGCTGGGCAGCGCCCAGCGTCCGCGCATCGTGCACCCCGGCCTGCTGGGGTATGTACT
GCCCGGGCAGGTGATGCGCTGGCCGATCGAGCGCACGGCCATCGACCGCGACAACGACCA
GATCACGGCCAAGCTCAATGGCGAGTCGGAACAGACGCCGCTGTCGCCACCACCGGCTCG
CTGAGGCGTTGATGGGCGCGCTGTTGGCTGCCCTGGCTCCTGCGGCGACCGAGGCCGCCG
ATGTGTCCGGCATGGCTGCTGCCGGGGCTGCGGATGTCTCCGGGGTGTCGGCCGATGCGA
TCCTGCCTGCCCCCACGCCCCTGACCGCCAGCCAGACGCTTTACCTGGACGTCTCGCTCA
ACAGCACGCCGCGCGGCCTGCTGCCGTTCACCGAAAACCGTGGCCGGCTGCAGGCCAGCC
CGGAAGTGCTGCGCCAGCTCGGCTTCAGCGCCCGCGGCGATGCGCCGGTCTATCTGGACC
AGATCAGCGGGGCCGTGGTGCGCTACGACGCGCATATGCAGACCCTGGCCCTGGACGTGC
CACTGGACAAGCTGACCCTGCCGACCACCGTGCTCAGCCAGCCGCAGACCCGCACACCGG
CCGGCAGCGCCTCGCCCGGCCTGCTGCTGAACTACGACGTGTATGGCAGCCGGGTCGACA
CGCTCGGCAACCTCAGTCTCAGCTCTGAACTGCGCCTGTTCGGGATCGGCAACGGCACCT
TCGAGAACACCGCGATCAGCCGCCGCTACCAGCAATCCGGTGACCGCCGCTGGCGTGGCG
AGAGCGTGCGCCTGGACACCCGGTGGAGCCTGGACTTCCCCGACAGGGCGATGACCCTGG
ACGTCGGCGACTTCTACAGTGGTTTCGTCGATTGGACCCGGCCCGTGCGCATGGGTGGCC
TGCAGATCGGCCGCAACTACGGCCTGCAGCCCTACCGCGTGCTGACCCCTACGCCCAGCT
TCCTCGGCCAGGCGGTGGTGCCGTCCACGGTCGAGCTGTACGTCGATGGCCTGCGCCAGT
ACAGCGGGCAGGTGCCGGTCGGTCCATTCCAGCTGGCCGCGCAGCCCGGCATCAGCGGCA
CCGGCAATGCGCAGGTGGTGGTGACCGATGCGTTCGGCCGCATGCAGACGCTGGATTTCA
GTTTCTATGGCACCCAGCAGCTGCTGGCCAAGGGCCTGTCGGACTGGTCGGTCGGCGTTG
GCCGCCTGCGTGAGGATTTCGGCCAGCGCTCCTTCGCCTACGACGATCGCACCGTGGCCA
GTGCCAGCTGGCGCGGCGGCGTCAGCGATGCCTTCACCAGCGAAGCACATGCCGAAGGCG
GCGGTGGCCTGGCCCAGGCCGGCATCGGCGGCTGGTGACTGCTCGGCGGCGCGGGCGTGT
TCAACGCCGCCTATGCGCACAGTGACTATCACGGCCTGCAGGGCGGGCAATGGGCACTGG
GCTACAGCTGGAACAACCGCCGGCTCAACGTCAACCTGCGCACCGTGCGCAGCCATGGAG
ATTACCGCGACCTGGGCGCACTGCAGGGCAACCTGCCGCCGAGCATCAGCGAACAGGCCA
CGGTCGGCGCCGATCTGCTGCGGCTGGGCACACTCAGCGCCAGCTACCTGCGCCTGCGCT
ACCCCGACGGCGAGGACAACCGCTACGCCAGCCTGTTCTGGTCGCGCACCTGGAGCCAGC
GCTGGTCGGCGTACCTGTCGGTGAACCAGAACCTGGACAAGAGCGATGACCGCAGCATCT
ACCTCTCGGTCACCGCCAGCCTGGGCAACAACCGCCAGGCCAGCCTGTCCAGCCAGCGCA
ATGGCGACAGCCAGAGCTGGGTGGCCGATGTCACCCAGCCCGTGCCTGGCGACGGCAGCG
CCGGCGGCGTCGGTTGGCGCGCGCAGGTGCGCCATGGCGAAGATGGCAATGGTGGCCTGG
CCGAAGTCGGCATCCTCAATGACGTCGGTCGCTACTCATTCGGCGCCTCGCGCCAGGGCG
GCCTGAACTATGCCTACGCCAGCGCCAGTGGCAGCCTGGTGTGGATGGGTGGGCATGCCT
TCGCCACCCGCGAGGTCTCCGACGCATTCGCGGTGATCAGCACCAATGGCGTCGGCGGCG
TGCCGGTGCGGCTGGAAAACCGGCTGATCGGCGTGACCGATGATCGCGGCCTGCTGCTGG
TCAGCCCGCTGCTGTCCTGGCAGCGCAACCGCGTCTCCATCGATACCCTGGACCTGCCCG
AGGACATGCGCGCCGACCGCATCGAAGACTGGGTGACCCCACGCCAGCGCGCGGGCACGC
GGGTGACCTTCGCGCTGCGTTCGCGGCCGTCGTTGAACCTGACCCTGCACGGCATGGACG
GGCAACCGCTGGAGGTCGGCAGCGAGGTGCAGCTGCCGGACGGGCGACAGGCGCTGGTGG
GCTATGACGGGCTGCTGTACCTGGAAGACGTGTCCGCCGGCAGCGTGCTGTACATCACCA
CCAGCCGCGGGCAATGCAGGGTGAAGGTACCGGACGTGCCCAAGGTGGTGGCTTCCGGCG
CGCGGCCGAAGCCGGCACCGCTGGCGTGCATCCCGGAGGTAGCGCCATGAGGACGTTGCT
GCTCGGCCTGCTGCTGGTCGCCGGCCTGCTGGCGGCGGCACCCGCCCGGGCCGTCGCGGT
GTGCGCCGCCGTCGCCGACCCGACGCTGCCGTTCGGCAACGTCAACAGCAATGCCCCCGG
TGCAACCACCGGCACGCTCAACATCACCGTGACCTGCACCACTGCCGCGCTGAGCGTGCT
GGCCACTACCGGCGTGCGGGTCTGCGTGGGCATCGGCGCCGGCAGCGGCGGCGGCAGCAG
CTCCAGCTGGCGGACGATGAAGACCAGCACCAGCGACAGCATGAACTTCCAGCTCTACAA
CACCTCCAACTTCAGCCAGGTGACCGGGTTGACCCCGCGCGGCTCGCCGCCGGCGCAGGA
GCTGACCCTGACCTACAACGTGCCCCTGACCGGCGGCAGCGGCACGCAGACCACGCAGCT
GTCCGCACAGATCCCCGCCAATCAGATCCTGGCGTCAGGCGCCTACAGCAGCACCTTCAA
CGGCGCCAACGTGGTGCTGACCTGGGCCTGGAACGAGGTCCTGCTCGGCAATGCCACGGT
GCCCGCCAACTGCAACGGCGGCGCCACCGGCACCAACAGCATCAGCAACGCCTTCAGCTT
CACCGCCACCGCCAACGTGTTGCCGCAGTGCGGCAGCTACGTCACCACCAACATGGACTT
CGGCAACGTCACCGGCGGCATTCCCGCCAACATCGACCGGACCGCCACCCTGACCCTGAC
CTGCCTGAAGAACACGGCCTACCAGGTCAGCCTCAACAACGGCCAGAACAACCCCTCTGT
CACCAGCACGCGGCGCATGGCCACCACCATCGGCGGCAGCACCTACTACCTCACCTACGA
GCTGTACCGCAATGCCGCGCGCAGCCTGCGCTGGGGCAACACCCTCAACGTCGATACCGT
TGGCGGCACCGGAAGTGGCAGCGCGCAGCAGCTGACCATCTATGGCCGGGTGCCGCCGGT
CACCGGCCAGCCCCCGGCCGGCATCTACAACGATGTGGTGCAGGTGACGATCACTTATTG
ACCTGTGTGCCGACCAACGGTCGGCACCCACCAGGCAGGTTTCGGACGATCGACGCCCAC
CGGGGCGGTTTCGGCAGATCCACGTCATGCGTGGATGCGCGCATCATTCCTGTGCCAGGA
GCAGTCGACTGACAGTCGACGCTACAGATTCGGCCGATCCAGCCGATACCGCGCAGCGAG
ATCTTTCAGCACGGTGGTTGCCAGGTGGCTCGCGCATTTCTGATCGGGGCGATACTGTTC
GCCAGCACATCGGCGTGGGCCGAACCCGGCCCCAGCAACCTGCAGATCCGCCTGACCGTG
GTCGAAGCCTGCCGCGATGACCCCGGCAGCACCCACTGCCCCGCACCCCACCAGCGCAGC
GACACACCGCAACTTCCGCCCCAGGTCCGCGAGCTCGCGCCTCCCGCCGACGACGAAGAC
ACGACGTCCGCCGTGACCGTCATCTACTGATGCGGGCACTTCTGACCCTGCTGGCGATGC
TGCTGGCGTTGCCTGCCGCGGCATTGGACCTGTTGCCGACCACACTGCAGCTGCCCGCCG
AAGGTGGCCAGGGCGAACTTTGGCTCTTCAACCCTGGCCCCGGCCGCTGGCAGGGCCGGG
TACAGATCCTGTCGTGGGACCAGCAGACCGACGCCGACGTGCTGCGTCCCACCGACCAGC
TGCTCGCCAGCCCCACCCTGCTCGACATCCCGCCCGGCGTCCGACAGCGCATCTGGCTGC
TGCCACGCCAGCCGGCATCCGCTGTCGGCGAACAGGCCTATCGGGTCGTCCTGGCCCCCA
CTACGCCAGGCCTGCAGCGCTATTCGCTGCCGTTGTTCCGCGGGCACGCCACGCCAATGA
CCCAATCGCGGCTGCATGCAGGGATCGAACCCGGCCAGTCACATACCTTCCTGCGACTGA
GCAACACCGGTACCCTGCACGCACGCCTGAACGATCTCGCCTACATCACCAGCGGCGGTC
AGCGCACCCTGCTGCTGCCCGGCCTGGCCGGGTATCTGCTGGCCGGCCATGAGCGCCGCT
GGGCCCTGCCCGCCCGCGCTGATGGCTACGCCGGCGGTCATTTCCAGGCCCGGCTGCAGG
ATGGCCGCGTGATCGATCTGGTCGCTCCAGGCCCGGCAATTGCAGCCAGCGCACCGAGCG
GGCTATAATCGACCGGATTCCTGCCGCCTGCGTGCGCGGGAACCCGTCCACACCGGACGT
CACCGGTGAATCCACACCTGCTGCCCCCATCCGTGCCGGGGTGCTCCGCAAGGAGTTCGG
CCACGGAGGCAACAGGGAAGCCCAACCCCGGAACCGATCGCGCTTCCACGCGTCCCGCAT
ACCTATCCCCGCGGGCGGAATCGCTGGTTCCATATCAGGAGTATTGCAATGCCCCAGGTC
ACCATGCGTCAGATGCTGGAAGCCGGCGTCCACTTCGGCCACCAGACCCGCTACTGGAAC
CCCAAGATGGCTCCGTACATCTTCGGCGCCCGCGGCAAGATCCACATCATCAACCTGGAA
AAGACCGTCCCGCTGTTCAACGACGCGATGAACTTCATCTCGTCGGTTGCCCAGAAGCGC
GGCACCGTCCTGTTCCTGGGCACCAAGCGCAGCGCCCGCGAAACCATCAAGGAAGAAGCC
GAGCGTTGCGGCATGCCGTTCATGAACCAGCGCTGGCTGGGCGGCACCCTGACCAACTTC
CGTACCGTCAAGCAGTCGGTTGCCCGCCTGAAGGAACTGGAAGCCGGTGAAACCGACGGC
ACCTTCGAGAAGCTGGTCAAGCACGAAGTGCTGGGCCTGCGTCGCGAGCGCGACAAGCTG
GAAGCCTCGCTGGGCGGCATCAAGGACATGAACCGCCTGCCGGACGCCATCTTCGTGATC
GACATCGGCCACGAAGACATCGCGATCAAGGAAGCCAAGAAGCTGGGCATCCCGGTCATC
GCCGTGGTCGACACCAACTACAACCCGGAACTGGTGGACTACGCCATCCCGGGCAACGAC
GACGCCATCCGCGCTGTGCAGCTGTACGCCCGCGCCGCTGCCGACGCCGTGCTGGAAGGC
AAGGCTGCTGCTCCGCACGCTGCTTCGGTGCGTGAGGAAGAGTTCGCTGAAGCCGCTGCT
GAAGGCGAAGAGAAGCCGGCCCGCCGCGCTCCGGCCAAGAAGGCTGCCAAGAAGGGCGAC
GACGCCCAGGCCTGATCCAGGCCCGGGGTGGACGCCCGGCGTCCACCCTCCCTGCGCGCA
GCCTTTGGCGCGTGACAGGACCGTGTCACACGGGCCGGCCACCATGCCGGCCCAACCCCT
TTCTTTCGTGAGGTAATCCCGTGGAAATCACTGCTTCCCTGGTCAAGGAACTGCGCGAGC
GCACCGGCGCCGGCATGATGGAATGCAAGAAGGCGCTCACCGAAGCCAACGGCGACATCG
ACGCTGCTGCTGAAGCCATGCGCAAGTCCGGCGCCGCCAAGGCCGACAAGAAGGCTGACC
GCGTGGCCGCCGAAGGCCGTCTGGGCCTGGCCCAGGATGGCGGCAAGGCCGTGCTGGTCG
AAGTCAACTCGGAAACCGACTTCGTCGCCAACGATGACAACTTCAAGTCCTTCGTCAATG
CCGTTGCCGCTGCCGCCCTGGCATCGGGCGCCACCGACGTCGAAGCCGTGAAGGCTGCCA
AGCTGGCCGATGGCCGCACCGTTGAAGAAGCCCGCGCCACCGCCGTGCAGACCCTGGGTG
AGAACATCCAGATCCGTCGCATGGTGAATGTCGACACCACCGGCAACATCGGTGCGTATG
TCCACACCAACGGCAAGGTCGGCGTGCTGGTCGATCTGATCGGCGGCGACGTCGAGCTGG
CCCGTGGCCTGGCCATGCACGTGGCTGCGCTGAAGCCGCCGCACAACAAGGCTGCGGACG
TTCCGGCCGACTTCGTCGAGAAGGAAAAGGAAATCGAGCTGGCCAAGATGTCCGAAAAGG
ACAAGGCCAAGCCGGCCGACATCCTGGAAAAGATCATCAGCGGCAAGATCAACAAGATCG
TCAGCGACGTGACCCTGTACGGCCAGACCTACGTGCTGGGCGACACCACCGTCGAGCAGG
TGGTCAAGGCCGCTGGCGCCGATGTTGCTGGCTTCAAACTGCTGATCGTCGGCGAAGGCA
TCGAGAAGGTGGTGGAAGACTACGCCGCCGAAGTTGCCAAGGCGATGCAGGTCTGATTCC
AGCCTTCCGGCTGTGAAGCAACCAGAAGGAGCCGCGGGAGACCGCGGCTCTTTTTTTATG
CCGGCGGCCCTGTGGGGTGCGCACAGCGGCACCTTTGCGTTGCGCGCGAATCAAGCCGAT
ACTCGGCACAGGGAATCAACAGTCATTTAGCAGGAACGAAAATCGCGGACTGTGATGCAT
TCCTAGGTATTCTTGTCCCAATGGAATTGAACGACCCGACATGCCTCCCGAGCTGACAGC
TGCCCTGGCGCTCTGCCGCAACCTGCCCTCGCCACCCGGTATTGCCCTGCGCATCATCGA
ACTGGCACAGGACCCGGAAGCGGATATCGCCACCGCCGCCGACATCATCGCCATCGACAT
GGCGCTGAGCGCTCGCATGCTGCGCATCGCCAATTCGCCGCTGTACGCCAGCCGCCGCCG
GATCGAGAACCTCGGCCAGGCACTGACCATGCTCGGCCTGAATGCCACGATCAGCCTGGC
CCTCGGCTTCACCGTCACCCAGGGGCTGACCGGCGGCACCGGCGCCGACCACGACCTGCG
CCAACGCGCCTGGAAGCGCAGCATCCTCAGCGCGCTGGCCGCCAGCCAGCTGGGCCAGGC
CCGCGGCCTGCGCCGGCTGGAAGAACTGATGCTGGCCGGCCTGCTGCAGGACCTGGGCGT
ACTGTGCCTGGCCCAGGCCGAATCGGAGCGCTACCTGCCGCTGCTGCGCGAAGCACGCGA
CAACATCGACCTGGTCGCGCGCGAGCGCGACGAACTGGGCTGCAGCCACGCCGAGGTCGG
CGCCTGGGTGGCCGAGCAGTGGGGCCTGCCGCGCTACCTGGTGGAGAGCATCAGCCACAG
CGAAGACCTGGACGCCGCGGAATCGCCGTTCCAGGCCTGCGTGCAGCTGTCCGGTGCCGT
GGCCGACATCTGGCTGGACGATGACGCCGATGCCGCCCGCGAGCGCGCCCTGCAGCAGGT
GCATGACCGCCTTGAACTGGACAGCGCCCGTTTCGACCAGGTCCTGACCCGCATCAGCGA
GGCCCTGCCGGACATCGCCAGCCTGTTCGAGGCCGGCCTGAATTCCCCCTCGCGGGTGCG
CGAACTGATCGACCACGCGCAGGAGCTGGCCACCCTGCGCAACCTGCGCGAACTGCAGGA
TGCCGACCAGGCCCGTCGCCGCGCCGACGAATTCGAAGCCCGGGCCAAGCGCCTGGCCGA
CCAGGCCCATCGAGATGCCCTCACCGGCGTGCTCAACCGGCGCCAGCTGGAAGCCGTGCT
GGAGCAGGAATTCCTGCGCGCCGGTCGCCAGGGCTGGCCGCTGTCGGTGGCCTTCATCGA
CCTGGACGACTTCAAGAAGATCAACGACGCCCATGGCCACCTGACCGGCGACGAGGTGCT
GCGGGCCTTTGCCGGCAAACTGCAGGGCCAGCTGCGCCACAGCGACACCGTGGCCCGCTT
CGGCGGCGAGGAGTTCGTCGCGCTGCTGCCCAACACCAGCGAAACGGTAGCACTGGACGT
GATCCGCCGAGTGCTGGCCAACATCGTTGCCACGCCGATGGCCGAACTGGAAGGCGGCCC
GCTGTTCGTCACCTTCTCCGCCGGCGTGGCCACCCAGGGCGGCTACGAACGCTTCGCCGA
CGTGCAGGACCTGCTGCGCGCCGCCGACGACGTGCTGTACCGCTCCAAGAACCTCGGCCG
CAACCGGGTGATCGCGCGCTCCCCCGGCGCCCTCGGCCACGACGAGCTGTCAGCGACCGC
GGGCGCCGAGCTGGGCTGAACCGGAAGCCCCGGATGACCGGGGCGAACGCCAGGATTTTA
CGCCGCAGTGCACAAAACACTATGGCCCGACGCCGCATGCGCGTAGAATCGCCCGCGATT
TCCACGCACCCGAGGTCCCCATGTCCAAGCTCGCCTATCGCCGCATCCTTCTGAAACTGT
CCGGGGAGGCGCTGATGGGAGATGAGGACTACGGCATCGACCCGAAGATCATCAACCGCC
TGGCCCGTGAGGTCATCGAAGCCCAGCAGGCCGGTGCCGAAGTAGCCCTGGTGATCGGCG
GCGGCAACATCTTCCGCGGCGCTGGCCTGGCCGCCGGCGGCATGGACCGGGTCACCGGCG
ACCAGATGGGCATGCTGGCGACGGTCATCAACGCCCTGGCCATGCAGGACGCCCTGGAGA
AGCTGGGCGCCAAGGCGCGCGTGATGAGCGCGATCAAGATCAACGACGTGTGCGAGGACT
ACATCCGCCGCCGCGCCATCCGCCACCTGGAAAAGGGCCGCCTGGTGATCTTCGCCGCCG
GCGTCGGCAGCCCGTTCTTCACCACCGACTCCGGCGCCGCCCTGCGCGCGATCGAGATCG
GTGCCGACCTGCTGCTGAAGGCCACCAAGGTCGATGGCGTGTACGACAAGGACCCGAACA
AGCACAGCGATGCGGTCCGCTTCGACAGCCTGAGCTATGACGAAGTGATCCGCCGCGGCC
TGGAAGTGATGGATACCGCCGCCTTCGCACTGGCCCGCGACAGCGACCTGCCGATGCGCG
TGTTCGACATGGGCCAGCCGGGCGAGCTGCTGAAGATCCTCAACGGCGAGAACATCGGCA
CCCTGGTCCAGGGCCGCGATCCGGCCTGAGCCTGAGCGCGCGGCGACAACCGGGCCGATT
CAGGCCCGGCAGCGTCCCGTATTCGCCTATAATCGCCCGATTCCAGATACATCCAGGACC
GGGCGATGCTCAACGACATCAAGAACAACGCGCAGACGCGCATGGCCAAGAGCATCGACG
CTCTGAAGCACACCCTCACCTCCATCCGGACCGGGCGTGCCACGCCGGCCCTGCTGGACC
GCGTGACGGTCAATGCCTACGGCAACGCCAGCACCCCGCTGAACCAGGTTGCCTCGATCT
CCAACGCCGATGCGCACTCGCTGCTGGTCACCCCGTTCGACAAGGGCATGATCAAGGAGA
TCGAGAAGGGTCTCTACAACGCCGAGTTCACCCCGAACACGCTGGGCACCGCGATCCGCA
TCAACATGCCGCCGCCGACCGAAGAGCGCCGCAAGGAGCTGGTCAAGCAGGTGCAGAAGG
AAGGCGAAGGCGCCAAGATCGCGATCCGCAACATCCGTCAGGACGCGAACAAGGAAATCG
CCAAGCTGGTCAAGGACAAGGCGATCAGCGAGGACGAGAAGAAGCGCGGTGAGGACGACA
TCCAGAAGTTGACCGACACCAACATCAAGGACGTCGACAAGGTCGTTGCCGACAAGGAAA
AAGAACTGCTGTCGGTCTGAAGTCGATGCCTTCAGTCCCGCCTCCGTTGCCGGCCACCCT
GCCCCGCCACGTCGCCATCATCATGGATGGCAACGGGCGCTGGGCACAGCAGCGCCGCCG
CCCGCGCGTGATCGGTCATCGTGCCGGCGCGCGCGCGGTCAACCGCACCATCGAGCGCTG
CCTTGAACTGGGCATTCCGGCGCTGACCCTGTTCGCGTTTTCCAGCGAGAACTGGGGCCG
GCCGCAGGAAGAAGTCGACGCCCTGATGAAGCTGTTCCTCGGCGCGCTCGACCGCGAAGT
GGACGAACTGCACCGACGCGGCGTGCGCGTACGCTTCATCGGCGAACGCGAGCGCTTTGG
TGCCGGACTGGTCAGCCGCATGCAGCTGGCCGAGCAGCGCACCGCCGACAACACCACCCT
GACCCTGTCGATCGCCGCCAGTTACGGCGGTCGCCAGGACATCGCCCGTGCCGCGCGCGC
GCTGGCCGCTGAAGTCGCCGCAGGACGCCTGCTGCCCGAACAGATCGACGAATCGCTGCT
GGGCAGCCAGGTCGCCCTGGCCGACCTGCCGCCGCCGGATCTGTTCATCCGCACCGGTGG
CGACACCCGCATCAGCAACTTCCTGCTGTGGCAACTGGCCTACACCGAGCTGTGGTTCAC
CGAGGCGCTGTGGCCGGACTTCGATGCCGCCCTGCTGCAGCAGGCGCTGGATGCCTATGG
CAGCCGCGAGCGTCGTTTCGGCCTGACCAGCGCCCAGATCGCCGCACTGGCCACCGAGAC
CTCCAGCCCATGACCAAGACCCGAGTCCTCGCCGCGCTGATCATGGCGCCGCTCGCCATT
GCCGCGATCCTGCTGCTGCCGACGCAATGGCTGGCCGCCGCCGCCGCCGCCGTGCTGCTG
ATCGGCCTGTGGGAATGGCTGAAGCTGGCCGGCATCGAAGACACCCTCGCGCGCACCGTG
CTGCTGGTGCTGAACCTGCTGCTGATGGTGCTGCTGGTGTGGGCCGATGGCAGCACGCTG
GTGCTGTTCCAGATCACCACACTGGCGGGTGTTGCCTGGTGGCTGGCGGCGCTGGCCTGG
CTGCGCTTCTTCAACTTTGGCGCCCAGCCGACGGCCCCCTCCCGGATCGTGAAGATGCTG
GCCGGCACCCTGGCCATCGTTCCTGCCTGGGCAGCGCTGGTACTGATCCACGCTGGCGGT
GACCCGCCAGGCAAGCAGGGCCACCTGTGGCTGCTGGCGGCACTGGCACTGGTCTGGGCA
GCCGATTCGGGCGCCTATTTCGCCGGCCGTCACTTCGGCAAGCACAAGCTGGCGCCGCGG
ATCAGCCCCAACAAGACCTGGGAAGGCCTGTTCGGCGGCCTGCTGGCCGGTGTCGCCGTG
GCCCTCGGCCTGGGCTGGCTGGCCGGCATCGACATCGCGCACCTGCCGGGCCTGCTGATC
ACCTCGGTGGTGGCCGTATTCGCGTCGGTGCTGGGTGACCTGTTCGAAAGCCTGATCAAG
CGCCACGCCGGTGCCAAGGACTCGGGCAACCTGATTCCGGGCCATGGTGGCGTGCTCGAC
CGCGTCGACGGCGTCCTCGCCGCCGTGCCGGTGTTCGCGCTGGGCAAGGAAATCTTCGGG
TTCTGACCATGAATGCTGTCGCAGACCTGCGCCGGGTCGCCGTATACGGCGCCACCGGCT
CGATCGGTGCCTCCACGCTGGACGTCATCGCCCGCCACCCGCAGCGCTACCAGGCCACGG
TGCTGGCCGCCGGCCGCCAGGTGCAGGCACTGCTGGCCCTGTGCCGCCAACACGAGCCGG
CGCACGCGGTCATCGCCGACGAAGCGCTGTTCACCGAACTGCGCGACGGCCTGCGCGATG
CCGGGCTGTCGACCGAGGCCCACGCCGGTCATGCCGCACTGGACCAGCTGGCAGCAAGCG
ATGCCTGCGACACGGTCGTCGCGGCCATTGTCGGTGCTGCAGGGCTGTCCTCGACCCTCG
CCGCCGCTGCGGCCGGCAAGCGCATCCTGCTGGCCAACAAGGAATCGCTGGTACTGGCCG
GCGAGCTGCTGACCCGCACCGCCGAGCGCGCCGGCGCCGAGATCATTCCGATCGACAGCG
AGCACAGCGCGATCTTCCAGTGCCTGCGTTCGCGCGACGCCAGCATCGACGGCGCCGGCG
TGCGCCGGATCCTGCTGACCGCGTCGGGCGGCCCGTTCCGCGGCCGCAGCCGCGCCGAGC
TGGCCGAGGTCACCCCGGCCCAGGCCGTGGCTCACCCGAAGTGGTCGATGGGCCCGAAGA
TCTCGGTCGATTCGGCGACGTTGATGAACAAGGGCCTGGAAGTCATCGAGGCGCACCATC
TGTTCTCGGTGCCCGGCGAGCGCATCGAGGTGCTGGTGCACCCGCAGAGCCTGGTCCATT
CGCTGGTCGAATTCGTCGACGGCTCGACCCTGGCCCAGATGGGCCTGCCGGACATGCGCA
CCACCCTGGCGGTCGGCCTGGGCTGGCCGCAGCGCATCGAATCGGGCGTGGCCGGGCTGG
ACCTGCTGGCGCAGGGCCGGCTGGATTTCGAGGCGCCTGACACCGACGCCTTCCCCTGCC
TGGCGCTGGCCTGGCAGGCCATGCAGGCCGGCGGTACTGCCCCGGCGGTGCTGAACGCCG
CCAATGAAGAGGCGGTTTCAGCATTTCTTCAGGGCCGGATCGGTTTCCTGACCATCCCGC
AGCTGGTTGCTAACGCTCTTTCAACACTGCCGACCCAGCCAGCCGATACACTGGAGGTCC
TGTTGTCCGCCGACCAGCGGGCACGCCAGCTCACCCTGAACGCCATCGACGCCGCCTGAA
CGACCGCCTCGCCCAGCATGACGCCGCCCCTGCCCGCCACTGTGAGCCTGCATGACTGAC
TTCCTCGGATCGGTCTGGTGGATGATTGTCAGCCTCGGGCTGCTGGTCACGTTCCACGAG
TTCGGGCATTACTGGGTCGGCCGCCTCTGCGGGGTCAAGATCCTGCGCTTCTCGGTCGGC
TTCGGCCGTCCGCTGTGGTCGCGCCGCGACAGGCACGGCACCGAGTTCGCCATTGCCGCC
ATCCCGCTGGGTGGCTACGTGAAGTTCCTCGACGAACGTGAGGTCGAGGTCCATCCCCAC
GAGCGCGGCCAGGCCTTCAACCACAAGACCGTGTGGCAGCGCATCGCCATTGTTGCTGCA
GGGCCGATCGCCAATCTGCTGCTGTGCATCCTGCTGCTGTGGGCGATGTTCGTGATCGGC
AAGCAGGACTACTCGCCGACGATCGGCCGGGTTGACGGCATCGCCGCCAGCGCCGGACTG
CTCAGCGGTGACCGCGTTCTGCGGGTGGATGAGCGCCAGGTCGCCACCCTGGGCGAGGCC
AGCATGGCGCTGACCGCCGCCGCGATGGATCGCCGCGACGTCACGCTTGAGGTACTCGAC
CCTGCGGACCAGGTGCGCGTGCGCACCCTGCCGCTGTCGCAGCTGCCCGCCGGCTTCGAT
GAACGACGGGTACCGATCCTGGCCGGCCTGTACTGGCAATCGTGGCTGCAGCCGGCACTG
GTCGACTCGCTCACCGCCGATTCGGTGGTCACCGGGCTGCTGCAGCCGGGCGACCTGATC
GTGGCGATCGACGGCCAGCGCATCGACAGCGTCGACCAGGTGATCGGCGAGATCCAGGCC
CTCGGCCGTGCCGGAGGCCCCGGCATGATCGAGGTCCTGCGAGGCGGTGAACGCCTTGCA
CTGGAAGTCACGCCCCGCCAGGGCAAGGATGGCAAGGGCAACCCGGTCTGGCAGATCGGC
GTCGGCTTCCCCACCACCTACAGCCCCTCCTACGACACCCTGCTGCGCTATGGGCCGCTG
GATGCAGTGACCGTCGCCGTACGTGAAACCGGCCGGCTTGCCGCCGATTCGCTGGGCATG
ATGGCCCGCATCGTTACCGGCAAAGCCTCGCTGCAGAACGTTTCCGGGCCGGTCACCATC
GCCCGCGTGGCCAATGTCTCGGCCAAACGCGGCCTCGACTGGTTCCTGCAGTTCCTTGCC
CTGCTGTCACTCAGCCTGTGCATCATCAACCTGTTGCCGATCCCGATCTTGGACGGCGGG
CACCTGCTGTATTACCTTATCGAGTTGGTCAAGGGCAGCCCGCTGAGCGAGCGTGCCATC
GCCGCCGGCCAATACATCGGCTTGGCGTTGCTGGCCGGGCTGATGGGGTTGGCGTTCTAC
AACGACATCCTCGGCCTGGTCCCGCGATGAACTTTTCCACGTTGTTGCCGTCTACAGCGT
CGGCATCCCGCACCAATGAAATCGACCTTCCTACCGGACGTGACATGACGCGACTCCCCA
ATCGCCGCCTGCTGGCCCTCGCCCTCGCCGCCGTCACCGGCGCTCCCGCCCTGGCCCAGG
CAGCCGAGCCCTTCACTGTCAGCGACATCCGCGTCGATGGCCTGCAGCGCATCAGCTCGG
GCACGGTGTTCACCTACCTGCCGGTGGAACGGGGCGAGACGATCACCGACAACAAGGTCG
GCGAGACCATCCGCGCGCTGTACAAGACCGGCTTCTTCGAAGACGTGCAGCTGGACCGCC
AGGGCAGCATCCTGGTGGTGACCGTCAAGGAACGCCCGGCGATCAACAAGCTGACCGTGA
CCGGCAACAAGGACATCAAGTCCGAGCAGCTGCTCAAGGGCCTGTCCGACATCGGCCTGA
CCGAGGGTGGCACCTTCGACCGCCTGAGCCTGGACCGCGTGACCCAGGAACTGCGCCGCC
AGTACAACGACCGCGGCAAGTACACCGTCGAGATCACCCCGACCGTGAGCCCGCTGGACC
GCAACCGCGTGGACATCGCGATCGCCATCAAGGAAGGCAAGGCGGCCAAGATCCGCCACG
TCAACCTGGTCGGCACCGAGAAGTTCGAGAGCAAGGACATCCTGGAGACCTGGGAGTCCA
AGGAGCACAACTGGGCGTCGTGGTACCGCCGTGACGACCAGTACTCCAAGGAAAAGCTGT
CCGGCGACCTGGAAAAGCTCAACTCGTGGTACCTGGACCGCGGCTACGTCGACTTCAGCA
TCGATTCCACCCAGGTTTCGATCAGCCCCGACAAGCGCGACATGTTCCTCACCGCGGGCG
TGACCGAGGGTGCGCAGTACAAGATCTCCGAGATCAAGGTCAGCGGCGACACCATCCTTC
CGCAGGAGGACGTCGAGCGCATGGTGATCCAGAAGCCGGGCGACACGTTCTCGCGTGCCC
TGCTGGAATTCAGCTCGGACACCATCACCAACTCGCTGTCCAACATCGGCTACGCGTTCG
CCAAGGTGAACCCGATCCCGACCACCAACCGTGCCGAACAGACGGTAGGGATCAACATGC
AGGTCGTGCCCGGCCCGCGCGTGTCGGTGCGCCGCATCCTGTTCCGTGGCAACACCCGCA
CCTCCGACGAAGTGATGCGTCGCGAAATGCGCCAGTTCGAGAACAGCTGGTACTCGCAGG
CCGCGATCGACCGCTCCAAGATCCGCCTGCAGCGCCTGGGCTACTTCGAGTCGGTGGACG
TCGAGACCCCGGCCGTCAGCGGCAGCAACGACCAGGTCGACGTCGTCTACAACGTCAAGG
AAACCACCTCCGGCAGCTTCGTGTTCGGCCTGGGCTATTCGCAGTCCTACGGCATGACCA
CCTCGGTGCAGCTGTCGCAGAACAACTTCCTCGGCGGCGGCAACCGCGTGTCGGTCGAAG
CCTCGCGCAGCAGCTACCTGCAGCGCTACGGCTTCAGCTACACCAACCCGTACTTCACCG
ACGACGGCGTTTCGCTGGGCTACAACCTGTCCTGGCGTGAACTGGACTACTCCGACTTCA
ACACCGCGCAGTACAACAGCACCAATGGTTCTGCGCAGGTGGTATTCGGCGTGCCGCTGA
CCGAGACCGACACCGTCTCGCTGATGTTCGGCATCGACAGCAACCAGATCACGACCTACC
GTGGCTCGACCCCGGCCTCGATCATCGATTACATCGATGCGGTCGGTTCGCGCACCTTCC
ATGCCTGGCGTACCGAGCTGGGCTGGGCGCGCGACTCGCGCAACGATTACTTCATGCCGA
CCCGCGGTACCTACCAGCGCGTCGGTCTGGAAACCACGCTGCCGGGCTCGACCATCGAGT
ACTACAAGCTGAACTACCAGATCAGCAAGTACTGGCCGATCATGCCGTCGCTGGTGATCA
ACACCCGCGCCGAAGTGGGCTACGGCGATGCCTACGGCAAGGACTACACCCGTACGATCA
CCGACGCCGACGGCAAAACCCGTACCGTCACCGCCAGCGGCCTGCCGTTCTTCGAGAACT
TCTACGCCGGTGGTACCAACTCGGTACGTGGCTTCGAGGACAACACCCTCGGTCCGCGCG
AAGTAACCCAGGGTTATCCGGAAGGCCAGCCGCTGGGTGGTTCGCTGAAGACCGTCGGTT
CGGTTGAAGCCTACTTCCCGCGCCTGTTCGACAGCCCATCGGCCCGCGTGTCGGCCTTTG
TCGACTTCGGTAACGTCTACAACGGCACCAAGAACTTCAAGGCCAACGAACTGCGCGTCT
CCACCGGTGTGGCCCTGCTGTGGCGCGCCCCGGTCGGCCCGATCTCGATCAGCTACGCGT
TCCCGCTGAAGAAGGAAGACGGCGACAAGATCGAACGCCTGCAATTTACCTTCGGCGGTC
AGTTCTAAGAACTGAACACCGAAGGTGCGCCGCGGCTTGCTGCGCAAGCAGCGGGTCCCG
ACCTACCTCCTATCCCCCGCGCCATTGGCGCGCCCCCCTTAACAGAAGGGGGGCTCTCCA
CCAGACGGGGTGCGAATCGCCGGGCTCTGCCCGGCGTTTTCGTTTTACTTGCTCACCACC
GTTACTTCCCGCGCTCGCGTGAAATCATCTGGTGATGGCGCAGGGGGCTGACCAGGACCG
TTGGCGCCATGGATGGCGCCATCGAGCCCCCAGGGATGGGTCTACGGCGTGTCCTGGGCA
GCCCCCTGCGCCATCACCCCGGGACATCAGGCAGGCGCCGCTTTTGACCCCGCATGACCG
CAATGGCGTCACACGTTAAACTCCCGCCGTGAATACTCCCACCTACACCGCCCAGCAACT
CGCCGAGCAGTTCGGCCTGCAGGTCCATGGCGACCCCGCCACCGCCATCCACGGCGTGGC
CACCCTCGCCCACGCCGGTCCTGGCCAGCTGACCTTCCTCGCCAATCCACGCTACCGCGC
CCAGCTGGCCGACAGCCAGGCCTCGCTGGTCGTGCTGCGCGCCGACGACGCCGAAGCCGC
CCCCGGCGCCGCGCTCGTGGCTAAGGACCCGTACACCACCTTCGCCAAGATCGCCGCGCT
GTTCGACATCGCGCCCACGCGCCCACCGGGCATCCACCCCAGCGCCGTCATCGATCCCAG
CGCCCAGGTCGCCGCCAGCGCCCACATCGGCCCCTTCGTCTCCATCGGCGCGCGCAGCGT
GGTCGGCGAGAACTGCATCATCGGCACCGGCAGCGTGATCGGCGAAGACTGCAGCCTGGA
CAGCGGCTGCGAACTGATCGCCCGGGTCACCCTGGTCACCCGGGTCAAGCTCGGCAAGCG
CGTGCGCGTGCACCCCGGTGCCGTGCTCGGTGCCGATGGCTTCGGCCTGGCGATGGACGC
CGGCAAGTGGATCAAGGTGCCGCAGCTCGGCGGCGTGCGCATCGGCGACGATTGCGAAAT
CGGCGCCAACACCTGCGTCGACCGTGGTGCACTGGAAGACACCGTGCTGGACGAAGACGT
GCGCCTGGACAACCTGGTACAGATCGCGCACAACGTGCAGATCGGCGCGCACTCGGCCAT
CGCCGGCTGCACCGGCATCGCCGGCAGCGCCAGGATCGGCCGCTACTGCCTGCTCGGCGG
CCACGTCGGCGTGGTCGGCCACCTCGAGATCTGCGACAAGGTCGTGATCACCGGCAAGTC
GGTGGTCCGCAATTCCATCCATGAGCCGGGCGAGTACTCGTCCGGCACCCCGTTGACCGA
CAACCGCACGTGGCGCAAGAACGCCGCGCGCTTCAAGCAGCTGGACGCATTGGCTCGCCG
CGTCCTGGCCGCTGGCAAGGAGAAAGAATGAACGACACGCTGCAGCTTCCGATCGACGTC
TGCCAGATCCAGGAACTGCTCCCGCACCGCTACCCGTTCCTGCTGGTGGACCGGGTGCTT
GAGCTCGACATCGACGCCAAGCGCATCCTGGCGCAGAAGAACGTCAGCATCAACGAGCCG
TTCTTCCAGGGTCACTTCCCGGGCCGCCCGATCATGCCCGGCGTGCTGATCATCGAAGCG
CTGGCCCAGGCCGGTGGCGTGATGACCCAGCTGACGCTTGGCCGCGATGCGCAGTCCAAG
CTGTTCTACATGGTCAAGGTGGAAAACGCCCGCTTCAACAAGCAGGTCGTGCCCGGCGAC
GTGCTGATGCTGGATGTGCAGATGAAGCGCCTGATCCGCAACATGGGCTGGTACTACGGC
GAGGCCAAGGTCAACGGTGAAGTCGTTGCCTCGGCCGAGGTCATGTGCGCCGGTGCCAAG
GGCTGATCCACGGGAGGCAGCAATGACTGACAACGCACCACGGATCCACCCGACTGCCGT
CATCGATCCGGCCGCGCGCCTGGCCGACGACGTCCAGGTCGGCGCGTTCACCCTGATCGG
TGCCGATGTGGAAATCGGCGCCGGCACAGTGGTCGGCCCCCATTGCAGCATCCACGGCCC
GACCAGGATCGGCCGTGACAACCGCTTCATCGGTCACGCCGCGATCGGTGGCGAGCCGCA
GGACAAGAAGTTTGCCGGCGAACGCACCGAACTGGTGATCGGCGACCGCAACGTGTTCCG
CGAGTTCGTCACCCTGAACCGTGGCACCGGCCGCGGCGGCGGCATCACCACGATCGGCAA
CGACAACTGGATGCTGGCCTACACGCACGTGGCGCACGACTGCCATGTCGGCAACTTCTG
CGTGTTCTCCAACAACACCACCCTGGCCGGCCACGTGACCGTGGGCGACTACGTGATCAT
CAGCGGCTTCGCCGGTGCCCACCAGTTCTGCCGCATCGGTGCCCACGCCTTCCTCGGCAT
GGGCGCGCTGACCAACGGCGACGTTCCGCCGTTCACCATGGTCGGCACCGATTCGCTGGG
CCGCCCGCGCGGCATCAACAGCGAAGGGCTGAAGCGTCGTGGCTTCGACGCCGAGCGCAT
CTCCGCCATCAAGCGCGCCTACCGCACCCTGTACGTGGCGGGCCTGCCGCTGGCCGAAGC
CAAGGTGCAGCTGACCGAACAGGCACGCGACAGCGATGACGTGAAGGCCATGCTGGACTT
CATCGAGCACGCTGAGAGGCCCTTGCTGCGATGAGCAGCACGACCGGCCAGGCGCCGGCC
GGCGCCGCCGTGATTCCGCTGGCCTCGATGGCCGGCAGCGTCCCCGCGCAGCGGGTGCTC
AGCGAGCGCCCGTTGCGGATCGCTCTGGTGGCCGGTGAGGCCTCCGGTGATCTGCTGGGC
GCGGGCCTGGTGCGCGAGCTGAAGGCACGCTTTCCGAACGCCGAATTCGCCGGCATCGGT
GGCGATGCCATGCGCAGCGCCGGCTGCCTGACCTGGCACGATGCCAGCGAGCTGGCGGTG
ATGGGCCTGACCGAAGTGCTGCGCCACCTGCCACGCCTGCTGAAACTGCGTTCCGCGTTC
CGCCAGCGTGCACTGGAATGGCAGCCGGACGTGTTCATCGGCATCGACGCGCCCGACTTC
AACCTGGGCATCGAACGCTGGCTGAAGCAGCGCGGCGTGCGCACCGTGCACTACGTCAGC
CCCTCGGTCTGGGCCTGGCGCGAGAAGCGCGCCGAGAAGATCGGCAGCAGTGCCGACCTG
GTGCTGTGCCTGTTCCCGATGGAACCCCCGATCTATGCCAGGCACGGCATCGACGCGCGC
TTCGTTGGCCATCCGATGGCCGATGACATCCCCCTGCAGGGCAACCGCGAGGAAGCGCGC
GCCGCGCTTGGCCTGCCGACCTCGGCCAAGGTGCTGGCAGTGCTGCCAGGCAGCCGCCTG
GGCGAAATCTCGCGCCTCGGTGAACCGTTCTTCGAGGCCGCCTGGCAGGTCTCCGAGCGC
ATCCCCGGCCTGCACGTGGTAGTGCCTGCCGCCAACCCGGCCTGCAAGCGCCTGATCGAA
GAACAGCTGTCACGCTCGGCGCTGCCGGTAGCCTTCTCGCATGTACTCGACGGTGAGGCG
CGCAACGCCATGATCGCCGCCGATGTGGTGGTGCTGGCCTCGGGCACCGCGACGCTGGAG
GCGATGCTGGTCAAGCGGCCGATGGTGGTCGGTTACCGCGTCAACGAGCTGACCTACCGC
CTGGTCAAGGCGCTGGGCCTGATCAAGGTCGACCGCTTTGCCCTGCCCAACATCCTGGCG
GGCCAGGACCTGGCACCGGAACTGATGCAGCACGACTGCACGCCGGACAAGCTGGCGGCG
GCCATCCAGCAATGGTTCGACCACCCGCAGCGGGTGACCGACCTGCAGGACACCTATGCC
CGCCTGCATCAACGACTGCGCCGCAATGCCTCGGCCCGCGCGGCCGACGCTGTGGGCGAG
CTGTTGATGCGCGACCAGGCCCAGGCATGAGCCGCCGCCATGCCGCAGCGGCCAGCCTGG
CCCTGTTCGACGGTGCTGCCGTGGTCGAGCCGGAGCGTCTGGTCGCCGGCGTCGACGAAG
CCGGCCGCGGTCCGCTGGCCGGACCGGTCGCGGTGGCGGCGGTGGTGTTCGACCCGGCAC
GGCCACGCATCAACGGCCTGGACGATTCCAAGCAACTCACCGCAGCCCGCCGCGAGCAAC
TGCATGACCGCATCATCGAACGTGCCCTGGCCTGGCACGTGGTGCTGGTGGACGTGGACA
CCATCGACCGCCTGAACATCTACCAGGCCACCCTGCAGGGCATGCGTGACGTCGTTGCAG
CGGTCGCCCACGTGGCCGGCTTTGCCCGCATCGACGGCAACGTGGTGCCCAAGGGCCTGG
TACTGCCGGCGCAGGCGCTGGTCGGCGGTGATGGCATCGACCGCGCAATCATGGCCGCCT
CGATCCTGGCCAAGGTCTCGCGCGACCGCTACATGCAGGACGTGCATGCCCGCCACCCGC
AGTACGGCTTCGAGCAGCACAAGGGCTACGGCACCCCGGCCCATCTGGCCGCCCTGCGCG
AGCACGGCCCCTGCATGGAGCACCGGCGCAGCTTCGCCCCGGTGCGTGAGTGCCTGGAAA
ACCCGGCAGCTGTGACCGCAGACATCGCAATCGCCTGAATCGCCTGAACGGTCGCTGCAC
CCGGCTGCGAAAGCAGGGTCAGGCGGGGCCCGCGGTTTGCCAGCGAACCGTAGGGAGCGA
TAGCGCGGATGCGATATCGCATGCCGTCAAGAGCTTGTCGCGCCCTCCAGCCCTCGCTAC
CCTGACCGGGCACTCCAGCGCTTCCCGACCCCGGCGACGATTCCCCCGTCAGCACCCGGG
GCCCGCGCGCTCCAACCTGGTCCGGCATGTCCAACTCCCGCTTCGTACATCTCCACGTCC
ACACCGAGTTCTCGCTGGCGGACTCCACCATCCGTGTGCCGGCCAAGCCGGACCAGGCGG
ACCCGAAGAAGGCCAAGCAGGCCAACCTGCTGTCACGCTCGGTCGAGCTCGGCCTGCCCG
CGCTGGCGGTGACCGACCTCAACAACCTGTTCGCCCTGGTCAAGTTCTACAAGGCGGCCG
AAGGCGTGGGCATCAAGCCTATCGCCGGCGCCGACGTGCTGATCGCCGAGGAAGGGCAGG
ATCCGTGGCGGATGACCCTGCTGTGCCGCGACCGCGAGGGCTACCTGAGCCTGTCGCGGC
TGCTGACCCGCGCGTGGATGGAAGGCCATCGCCCCGAAGGCGGCGTGGCCATCCATCCGG
ACTGGCTGAAGGCCGGCAACGCCAACCTGTTCGCGCTGGCCGGCCGGCAGAGCCTGGCCG
GGCGCCTGGCGCTGGACGGCAAGCATGAACTGGCCGAGCAGCAGCTGGCCGATTGGCAGC
GCGTGTTCGGCGATGGCCTGCACCTGGAGCTGACCCGCACCGGCCGCGAGGGCGAGGAAA
CCTTCAACCAGTTCGCGCTGATGGCCGCCGGCCAGCGTGGCCTGCCGGTGGTGGCCAGCA
ATGATGTGCGCTTCCTGGCGCCCACCGATTTCAGCGCGCACGAAGCGCGCGTGTGCATTT
CCACCGGCCGCGTACTGGACGACCCCAAGCGCCCGCGCGAGTACAGCGACCAGCAGTACC
TGAAATCGGCCGAAGAGATGTGTGCGCTGTTCGCCGACATTCCCGATGCCATCGACAACA
CGCTGGCGCTGGCCGAGCGCTGCAACATCGAGATGCGGCTGGGCACCTACTTCCTGCCCA
ATTACCCGGTGCCCGACGACGAGACCCTGGACACCTGGATCCAGAAGATGTCGCGCGACG
GCCTGGAAGAGCGCCTGGAGAAGAATCCGCTGGCGCCGGGCAAGACCCGCGAAGATTATT
TCGAGCGCCTGGAGTTCGAGCTCAACACCATCATCAAGATGGGTTTCCCCGGCTACTTCC
TGATCGTGGCCGACTTCATCCAGTGGGGCAAGAACCAGGGCATCCCGATCGGCCCGGGCC
GTGGTTCGGGTGCCGGTTCGCTGGTGGCGTGGGCACTGAAGATCACCGATCTGGACCCAC
TGCCGTACAACCTGCTGTTCGAGCGCTTCCTGAACCCGGAACGCGTGTCGATGCCCGACT
TCGACATCGACTTCTGCATGGACCGCCGCGACGAGGTGATCGACTACGTCGCGCGCAAGT
ACGGGCGCGAGCGCGTCAGCCAGATCATCACCTACGGCACCATGGCCGCCAAGGCGGTGG
TGCGCGACTCCGGCCGCGTGCTCGGCTTCCCGTACGGCCTGGTCGACGGTGTTTCCAAGC
TGATCCCGAACATCCTCGGCATCCACCTGAAGGATGCACTGGGCAAGGGCAAGGAAGGCC
CCAGCTCGGAAATGGCGTCGCCGGAACTGATCCAGCGCTACGAGACCGAGGACGATGTCC
GCGACCTGATCGACCTGGCGCTGCAGCTGGAAGACCTGACCCGCAACGCCGGCAAGCACG
CCGGTGGCGTGGTGATCGGGCCCGAACCGCTGAGCGAGTTCTGCCCGCTGTACGCCGAAC
ACGACGAGAACGGTCTCGGCAAGAACCCCGTCACCCAGTTCGACAAGAACGACGTGGAAG
AAGTGGGCCTGGTGAAGTTCGACTTCCTCGGCCTGCGCACGCTGACCATCATCGACTGGG
CGGTGAAGGCGATCAACAAGCGCCATGAGCGCGCCGGCATCCCGCCGGTGGACATCGCCG
CGATTCCGCTGGACGACACGCCCACCTACAAGGACATCTTCGCCAACGGCAATACGGGCG
CAGTGTTCCAGTTCGAATCCTCGGGCATGCGCCGCCTGCTGAAGGACGCGCGCCCCGATC
GTTTCGAAGACCTGATCGCGCTGGTGTCGCTGTACCGCCCCGGCCCGATGGACCTGATTC
CCTCCTTCAATGCGCGTAAGCACGGCCAGGAAGAAATCATCTATCCCGATCCGCGCACCG
AAGCGATCCTGAAAGACACCTACGGCATCATGGTGTACCAGGAGCAGGTGATGCAGATGG
CGCAGATCGTCGGCGGCTACTCGCTGGGCGGCGCCGACCTGCTGCGCCGTGCGATGGGCA
AGAAGGTGCCGGCCGAAATGGCCAAGCACCGCGAGATCTTCCGCGAAGGTGCGGCCAAGG
ACGGCGTGGACGAAGCCAAGGCCGACGCGATCTTCGACCTGATGGAGAAGTTCGCCGGCT
ACGGCTTCAACAAGTCGCACGCCGCCGCCTACGCGCTGGTCAGTTACCAGACCGCATGGC
TGAAACGCCATTACCCGGCCGAGTTCATGGCGGCCACGCTGTCGTCCGATCTGGACAACA
CCGACAAGGTGGTCGGCTTCCTCGACGAGGTGCGTAACCTCGGCCTGACCGTGCTGCCGC
CCAAGGTGAACCAGTCAGCCTTCATGTTCGAAGCGGTGACGCCGGACACCATCCAGTACG
GCCTCGGTGCGATCAAGGGCGTCGGCCAGGGTGCCTGCGAGGCGGTGGTCGAGGAGCGGC
TGAAGGGCGGCCCGTTCAAGGACCTGCTCGACTTCTGCACCCGCGTCGGCTCGGCCAAGC
TCAACCGGCGCACGCTGGAAGCGATGATCAACTGTGGTGCGTTGGACGAGCTTGGCCGCA
ACCGTGCCTCGCTGATGCTGCAGCTGCCGGAGGTGATCAAGGCTACCGACCAGATGGCCC
GCGAGCGCGCTTCGGGACAGAACTCGCTGTTCGGTGGCCCGGACCCGAGCGCGACCACGA
TCCAGCTGGATCTGCCCGAAGCCGAAGAATGGCCGCTGCTGCAGCGCCTCAACGGCGAGC
GCGACACGCTGGGCTTCTATCTCAGTGGCCACCCGTTCGATCCATGGCGCGACGATGTAC
GCGATCTGGTCGGCAACGACCTGGGTTCGGTGGAGAAGATCTGGAGCGCCAACAGCGGTG
GTGGCGGCGGCGGCGAAAAGCGCTGGCGCCCGGAAGTGCAGACCGTGCTGGCCGGCCAGG
TGGTCGGTGTGCGTCGCAAGGGCGAGAGCCAGATCTTCATCCAGCTGGAAGATGGCCGCG
GCCGCGTCGAGTGCAGCGCCTTCTCCGACGCGATGGCCGAGTTCGGGCACCTGATGACCA
AGGACCGCATCCTGGTGGTCAAGGGCGGCCTGCGCGAGGACGAGTTCAACGGCGGCTACG
CATTGCGCATCCGCCAGTGCTGGGACTTCGACGAAGTCTGCGCCAACTACGCCACGCGGC
TGTCGCTGCGCCTGGATCTGCGCCAGCAGCGCCCGGTCTGGGAGCGCGTCAATGCGCTGC
TGGACCGCCATCGCCCGGGGCGCACGCCGCTGCGCCTGGACCTGCTGCTGAAGGGCCCGC
ACGGCGGCGTCGCCGGCATGCTCGATGTGTCCGGGCAGAGCGCGGTGCGCATCGATTCCA
AGTTGATGGAGGCGCTGCGCGCCGACCCCGCCGTGCGCACGCTGAAAGTGCGCTACAGCC
CACCGTGGGCCAGCTGAGGTCGGCTCCTCCGTATTCCTGTTTTTCCCGTTCCAGTCATCA
AGGACGATTGCCAATGAAGACCCTGCTGTTCCCGTTCGCCGCCGCGCTGGCCCTGGCCGC
CTGCTCGCCCTCGAAGGTCGAGTTCCAGATCGACAACCCGACCGACGCGCCGCTGGCACT
GAGCATCGATGGCAAGGACCTGCCAGTGGCCGCACAGGGCTCGCGCCCGATCTCGCTCGC
TGTCGGTGAGCACCGCCTGCACACCGACAAGCTCGGCGACGTGCGCTTCATCGTCTACGT
CGACGGTCGTGGCGGCCTGATCAATCCGACCCTCAGCGAGTACGTGATCGCCCGCGAGGT
CTATGTCACCGACGAGAGCAAGCTGAAGAACTTCGGCGTCGGCAACAAGGGCATCGAACT
TGGCGGGGTCGACTTCGAAGGCCCGTTCGAAAAGAGCCACGACCTGTTCATCGACAAAAC
CTGGACCTACGGCGTGCGCGAGCCCTTCCCGAAGGAAAAGGTGGTGGCCCACGTCGACGC
CAGCGGCGGCCAGATCGTGGCCAAGGTGTTCACCGCCACGGACTTCATCGCTTACGTGGA
AGAAGGCATGGGCGAGCCCGGCGCGTTCAAGCGCGAGCAGCCGGCTGGCTACGTGGCCCC
GGCGTTCAGCCTGGAACCGGCCCCGGCCAGCCTGCCGGCGCTGGTGCCGGCCTTCGAGGC
CCACGCCGCGCCGCTGCGCGAGGTCTATGCGCGCTGGCTGAAGGCGACCACCGCCGATGA
ACAGAAGGCCCTGCGCAAGCAGGACTTCGCCGCGCAGATGGCCTTCACCTCGGCCACCGC
CACGCTGGGCAGCGGGCTGGGCCGTGACGCCAACGAGGCCTACAACGACTTCGTTTCCCA
GCGCAGCCAGCTGATGGGCCGCAGCGCCTTGGTGGTGCCCTGAGCTGACTGGCGCGCCCC
GCCCGGCTGCGCTACCGTCGCCTTCCAGACGAAGGCGTACGGGTGGTTTGCGCGCATTCG
GCTAGAATTCCCCTCTTCTTTACACGACGGCTTCCGATGAATCCGAACTACCTCGACTTC
GAGCAACCCATCGCCGACCTGGAAGCCAAGATCCAGGAACTGCGCAACGCCAGTGCCGGG
CCGGCGGTCAATGTCGAGGCGGAAGTGCACGCGCTGCAGGACAAGCTGCGCATGCGCACC
GCGCAGATCTTCCGCAACCTGACCTCGTGGCAGGTGCTGCAGCTGGCCCGTCATCCGTCG
CGCCCGTACACCGCCGACTACCTCCGCGTCATGTTCGATGAGTTCCAGGAGCTGGCCGGC
GACCGTGCCTTCGCCGACGACAAGGCGATCATGGGTGGCCTGGCCCGCATCAACGGCCGT
GCAGTGATGGTGATCGGCCACCAGAAGGGCCGTGACACCAAGGAGAAGATCAAGCGCAAC
TTCGGCATGCCCAAGCCGGAGGGCTACCGCAAGGCCCTGCGCCTGATGAAGATGGCCGAG
CGCTTCGGCCTGCCGGTGCTGACCCTGATCGACACCGCTGGCGCCTGGCCGGGCATCGAC
GCCGAATCGCGCGGCCAGTCCGAAGCGATCGCGCGCAACCTGATCGAGATGGCCGAGCTG
AAGGTGCCGATCATCTGCACCGTGATCGGTGAAGGCGGCTCAGGCGGCGCGCTGGCGCTG
GGCGTGGGCGACCGCACCGTGATGCTGGAATACGCGGTGTACTCGACCATCACCCCGGAA
GGCTGCGCCTCGATCCTGTGGAAGGACGCCGGCAAGGCCAAGGACGCGGCCGAACAGCTG
GGCCTGACCGCCCCGCGCCTGAAGAGCCTGGGCCTGGTCGACAAGGTCGTGCGCGAGCCC
ACCGGCGGCGCCCACCGCAACCCGACGCAGATGGCCAAGCGCCTGAAGGCGGTGCTGCTG
AACGAGCTGGATGCGCTGGACAAGCTGTCCACCGAACAGCTGCTGGAACAGCGCTACGCG
CGCCTGCGCAGCTACGGCACGTACGAAGCAGCCTGACGTAGTGCCGGCCGCTGGCCAGCA
TGCAGGTAGGCCTGGTAGTGCCGGCCGCTGGCCGGCAACACGCAGGTGATTGCAGAAACG
AAAGCGCCGGGCATTTGCCCGGCGCTTTCGTTTGCGCCCTGACGGCATCCACGCATGGCG
TGGATCTACCGGGTGCAGATGACCCCGCCTCAGAACGGCTTGGCCAGCACCAGCCATACG
ATCGGAATGAAGGCCAGCAGCGGGATCTCGTTGATCCAGCGCAGCGCGCGCGACGACGGC
AGCGCCCTGCCCTTGGCCACGCCCTTGAGCAGGCGGCCGATCCAGCCGAAGTACACCAGC
AGCAGCACCACCAGCCCCAGCTTGGCATGCAGCCAGCCGGCGCCACCAGGCGCGACCATG
GTCGGGAAATCGGGGATGACCTTGTAGCCCAGCCACAGCACCAGGCCCAGCAGGAATGCC
AGGCCGAACATCGAGTGGCCGAAGCGGTACAGGCGCAGGCCCATCAGCTGCAGGCGCTCG
GTCACCGCCGGCTGGCCCGCAGTCTCGGCCAGGTTCACCAGGATGCGCGGCAGGTAGAAC
ACCGTGGCCATCCACGCCACCACGAACACGATGTGGAAGGTCTTGACCCAGTAGTAGCTC
TGCATGCGCTCGCTCCGGCGGCTGGCGTAAATGGGTACCCATTGTCGCAGTAGAGCCACC
CCATGGGTGGGTGCCGCGTCCAATCGCCGCAGCATGGCAGCCACCCATGGCGTGGCTCTA
CTGCAGGCCCGCCACACCCGGGGGCGCAACACCGTACGATAGGCGCCGTTTTCCCCGATC
GCGCACCGCCCCATGGACAAGACCTACGACGCCGCCTATTTCCAACGCTGGTACCGCCGT
GCCGACATCGGCGGCAGCGCCCGCCTGGCGCGAAAGGTCGCCCTGGCCGTGGCCAGTGCC
GAGTACTACCTGGAACGACCGATCCGCAGCGTGCTGGACATCGGCTGCGGCGAAGGCGCC
TGGCGCGCACCGCTGCTGAAGCTGCGTCCGAAGGTCGAATACCTCGGCTTCGACAGCAGC
GAGTACGCTGTGCGCCGCTACGGCAGGACCCGCAACCTGCACATGGCCCGCTTCGGCGAT
TTCGCCTGGCTGCGGCCCTGTGCCCCGGTCGACCTGCTGGTCTGCTCGGACGTGATGCAC
TACGTGCCCGACCACGAGCTGCGCGCCGGACTGGCCGGCGTGGCAGAGCTGACGGGCGGC
GTGGCCTTCCTGGAGACCTTCGCCGCCGAGGACGCGTTCGAAGGCGACCACGACGGCTTC
CAGGCGCGTCCGGCGCGCTGGTACCGCCGCACGCTGGCCCGGCATGGCCTGCAGCCGGTG
GGGTCGCACTGCTGGCTCGGCCCCGCCCTGGCAGGCGATGCGGCCGCGCTGGAACGGATG
TGAATCCAGATTCATTATTTTCAGCCGACTTAACCTGCGGGACACCCGGATGGGATATGC
TGCGCGGCAACATATGACCATACATATTCGGTCGTCATGCTCTATCAACTGCACGAACTG
ACCCGCAACCTGCTCGCCCCCTGGGTGCACCAGGCCCAGGCCAACGCCAGGTTCTTCGCC
AACCAGGGCCACTGGTGGTCGCAGATGCCCGGCGCTGATCGTCTGGCGGCGGTCAATGAA
CTCTTCCACCGCATCGGCAAGGATTACGAGAAGCCCGAGTGGGGCATCAACGAAATCGAC
GTCGATGGCGAACGCGTGCCGATCGTCGTGCACGAGGAAGTAAGCAAGCCGTTCTGCAAG
CTGCTGCGCTTCAAGCGCCACAGCAATGAAGCCGACCAGCTGCACACGATGCTCAACCAG
CCGTTCGTGCTGGTCGTTGCGCCGCTGTCAGGCCACCATGCCACGCTGCTGCGTGATACC
GTGCGCACGCTGCTGCGCGACCACCGCGTGTACGTCACCGACTGGGTGGATGCGCGCATG
GTGCCGGCCAGCGAAGGCGAATTCGGCCTGGACGACTACATCGCCTACATCCAGGAATTC
ATCCGCCACCTCGGCGTGGAGCGCCTGCACGTGGTGAGCGTGTGCCAGCCGACCGTACCG
GTGCTGGCCGCGGTTTCGTTGATGGCCAGCCGTGGCGAACCGACGCCGCGTACGCTGGTG
ATGATGGGTGGCCCGATCGATGCGCGATGCAGCCCGACCGCAGTGAACAACCTGGCCACG
CAGAACCCGCTGTCGTGGTTCGAGAACAACGTCATCCACACCGTGCCGGCCAGCTATCCC
GGCGCCGGTCGCCGCGTGTACCCGGGCTTCCTGCAGCACGCCGGCTTCCTGTCGATGAAC
CCGAGCCGCCACTTCAGTTCGCACTGGGATTTCTATACCGACCTGGTCAAGGGCGACCTG
GAAGACGCCGACGCGCACCGTCGTTTCTACGACGAGTACAACGCGGTGCTCGACATGCCG
GCCAGGTACTACCTGGATACGATCCGCGTGGTGTTCCAGGACTTCCTGTTGCCGCGTGGT
GAGTGGGTGGTCAACGGCGAGAAGGTCGATCCGTCGGCGATCCGCGATACCGCGCTGCTG
AGCATCGAGGGCGAGCTGGACGATATCGCCGGCCTCGGCCAGACCGAAGCCGCACAGGCG
CTGTGCACCGGCATCACTGCGGACCGCCGTGAGCATTTCATCGTCGAAGGTGCCGGCCAC
TACGGCATCTTCAGCGGCCGTCGCTGGCGCGAAGTGGTGTACCCGAAGGTGCGCGACTTC
TTCGCCGCGCATGCCGAAGCACCGGCGGCGAAGGCCACGAAGAAGAAGAGCAACGTCACC
CCGTTGCGGCGAAAGGCGGGCTGATTCCCGGCAGGGGTCGGATCCCTTTCCAACGGAAAG
GGCTCTGACCCCAGCATGATGGGATCCGGGGTCAGAGCCCTGTTCTGCGAACAGGGATCC
GACCCCTGGCCTGTTACAACCGCACCAGCAGGTTCTTGGCGATCAGCCCGTGCAGCTTGC
CGATGCCGCGTGCCAGATGCATCGTCAGCAGCAGCAGCAGCGCGCCCGCCGCAGCAACCG
TGATCGCCACCAGCGGCGATGCAGCCATCGGCAGTACGTTCACGCCATCGACGTACACGC
CCGGAATGTCGCCACTGAAGATCGCCGCGACCGGCGCCCAGATCAGGCTCAGCGACAGCG
ACAGCAGCGTCACCGCGAGGGTGAAGTAGATGACGCCCAGCGGCAGCATCAGCACGAAGT
ACAGCAGGGTCAGCCAGGTGCGGCCATCGGTGAACATGTCGCCGATGCGCTGCAGCCAGG
TGCGGCTGCGATCGGTGTAACGCGGACGGCGCGGCATGCGTTCTCCCAGCAGCGCTTCCA
CCAGCCGCCCTTCCAGCAGCGCCAGCCCGCGCACCGAGCCGAAGAACAGCACGGTCAGCG
GAATGCCCACGATCAGGATCAGCAGGCCCAGCGACAGCGACAGGCCGGTCACCACCCAGG
TGAAGAAGAAGATGCCGGTGGCCAGCGACAGCAGCATGTAGAACAGCGCACCGTAGGTGT
GCGGATCGGTCACCACACCGAAGAAGCGCGCCAGCAGCGAGCGCTGCACCGGCGCCGGCG
GCGGTGCGGCCGGCTCGACGCCACTGGCTTCGGCCGCTGCGCGCAGCACCGGTGCGGTAT
CCGCACGCGGCGTGCGCAGCGCGCGGTTCACCGTCACTTCGGTCTCGCGATAGATCTCGG
CCACTTCGTCCGGGGCGCCATAGCTGCCAGCGACGTCGGCGATCACCTCGGCCTCGCTGC
GGCCGGGCTGCGCGGACAGTTCCGAGCGCAGGTATTCCTCGGCGTCGTACAGGGCGTCCT
GCACCATCGCCGGGTCGGCGCCTTCCAGCGCCGCGCGCAGCTGCGCCAGGTACTGCGGGA
TGGTCGTGGGCAGGGCTCGGCCTGCCAGGCTCGGGTCGTTCATTGCGGTACCCCCTCCAA
CACGGAATCGACGGAATCGCGGGTGGCCTGCCAGGCCTGGCGCCACTGCGCCAGCACCTC
GCGGCCACGTTCATTGATGCGGTAGTAGCGCCGCGGCGGACCGCTGCTGGACGGCTCCAC
GTGGCTTTCCAGCAGACCGGCAGCCTCCAGGTTGCGCAGCACCGGGTACAGCGCGCTCTG
CTTGCCGCTCAGCACGCCCTCGCCCGCCCGCTCCAGCTCCTTGGCAATGAGGTAGCCGTA
CAGCGGCTCCCCGGCCCGGGCCAGCACCGCCAGCAGGGCCAGCGACACCGTTCCGGCGCT
GAGCTCCTTCTGGAACTTCTTCAGCTGGACATCGTCCTCGGACATGACCGGCCCTCCACT
ACGTTGAAGTCCACAGTAGTGCGAAGTTCGGTATAGCGAATGTGTCGTTAGTCACTCTGC
CGGTTGGCGAGGGTCGGCCGACCATCTGGCGGGCAGGCCCGTTGGCTTGCTTGCCCCTCT
GCGAGCCGCGGCATACCGTCGGCTTCCAAGAACGCAGCGTCTGATCCAGCCTCTGCAAGC
AAGATGATCCCGGGAATGCCCACTTATGACTGAGCTTCACTATTGCGACTTCTGGTTTTC
TGCGAAGAAGTCCGCGCGAAACATAATCAGTGAATCCGAGGCCAAATCGAGACATGAGAG
CCAGGCTCGCTACACGGTTCTCGTTGGCTCCCCCACCACGCCATCAGCGATCGTCGATGT
GCTGTTGGACAAAGACATGATTGGCGTCGACTTTCTGGATGAACACCTAAGGAAGCGCCT
GTCGTATCAGTTTCAGCAGGTGGCACCGGACAAGCTGTTCCTGAGCATGGTGGTGTACAC
GGAATTCACTGGAAAGAGCGACAACGTTGCTGAAGGAACCTGCTATATCTTCAACGAAGA
TGGTCGGCTCACCATAATCAAGGAAGCTTTTTCGCCCCATCATCTGGAAGAGTGTTCGAC
TACGCACGACCCAATAGGCAACTACGAGCCTGTTCCTGTCTTCGGCCATTACTCCGGTCT
AATTGCAGAAGAAAGATAGACGTTGATGCCGGACCGATTGGATCGGCCAAGAGGCGGCGC
GCAGGCTGACGGGATTGCCCTATATACCGCTTGGCGATGCAGTCCCTAGTCGCGCAGAAT
CGAAGCCTCGTTCATGTTCCGGGGATCCCATGCCGCACCGTCGCCGTCTTGCCCTGACCG
CCCTCGCCCTGGCCTGCCTGCTGCCCTCGCTGGCCAGCGCGGCAACGCCCTACCGCAGCC
CGCAGCAGATCCTTGATGCCTCCGCGGCCAGCGACTGGCGTACCCCGGACCCGGCCAACC
TGCTGTACATGGACCTGCCGGCTGGACGGGTGATCATCGAGCTGGCGCCGCAGTTCGCCC
CGCGCCATGTCGCCAACATCCAGACCTTCGCCCATGAGCACTTCTGGGACGGCACCAGCA
TCTACCGCTCACAGGACAACTTCGTGGTGCAGTTCGGCGATGCCGACGCCGATGACGCGG
CCAAAGCCAGGCCGTTCGGCAGTGCCGCGCGCAAGCTGCCGGCCGAATTCGAACGTGCCA
GCGCGGGCCTGAAGGTCAGCGTGCTGCCCGACCGCGATGGCTGGGCCGCGCAGACCGGTT
TCGTCGATGGCTTCCCGGTGGGCCAGGACCCGCAGGCCGGCAAGACCTGGCTGGCGCACT
GCTACGGCATGCTCGGTGCCGGCCGCAGCAACGAGGAAGACAGCAGCATCGGCGCCGAAC
TGTACGTGGTGACCGGCCAGTCGCCGCGCCAGCTGGACCGCAACATCACGCTGGTCGGTC
GCGTGCTGAAGGGCATGGAACTGCTCAGCGCAACGCCGCGCGGACCGGCACCGATGGGCT
TCTACACCGACCCGAAGCTGCGTACGCCGATCGTGTCGATCCGCCGTGCCAGCGACGTAC
CGACGGCAGAGCGCACGCCGATCCAGGTGCTGCGTACCGATTCGAAGACCTTTGCCGATA
CGGTGGAGGCACGGCGTAATCGCGTGGATGATTTCTACAAGCGTCCGGCGGGGCATATCG
ATCTCTGCAATATTCCGGTGCCGGTGCGGTAGGAGCCTGGCTTCCTGCACGTTGCGCGTG
CTGAAGGTGCTTCACCGTTCATGGGCGTTACTTTTCTTTGTACGCAAAGAAAAGTAACCA
AAAGAAACGTTCCGCCGGCCGCGAGCCGGTGCTACGCACCGGTGCCCTGCGCTCAAGGCG
GATCCAAGATCAAAAGCAGAAGCGGTCGCTTCGCTCGCCGGGCCCGGCCCGGCACTACCA
AGCATCGTCGTGCAGCTGTGGCTCTTGACCTTGGGTCCGCCTTGAGCGAGCCGAGCATCG
CAGGGGAATCAGGGGTGAAGAGGTGCCGATGTCCTGTAGAGCCGACTGCTAGTTGTGATC
TCTCTGTACGTTGTTCATCCGGGACATCTTTGGAAAATGGTGGTTACCACACCTCTCCAG
ACCCCAAAGAGCCCGGATGAACCACCATAAAAATGCCCGTTTGA
>contig00011 len=116364 cov=30.5 corr=0 origname=NODE_11_length_116364_cov_30.496658_pilon sw=shovill-spades/1.0.4 date=20220914
TTGGTGTGTGTTTTGACGTGGTGGCCTGTGCTTTTTGGCTTTCCCCCCCGGGGGGGGGCG
GGGGGGGGGCGGCTTGGGGGGGGTGCCGGCCCGGCGGCCGCCACTACCAGAAGCGGGGCA
TGTGCCACGACCAACGGTCGTGGCCTACCGTTTTTGGTGGGTATCGACCGTTGGTCGATA
CGCGCTACAACCACTTCGCGCGCTTGAACAACCGATACAGCCCCACGCACACACCGCCCA
CGCCAACGATCATCAGCGGGTACGACCAGGGTTCGCTCAGCTCCGGCATGTGACTGAAGT
TCATGCCGTACCAGCTGGTGATCAGCGTCGGCGCGGCGAGCAGCGCAGCCCAGGCGCCCA
GCCGCTTGACCGTCTCGCCCTGCGCCAGTGTCACCAGCGAAAGGTTCACGCTCAGCGCGG
TGCCCAGCATCTCGCGCAGGGTGTCGATCACATCGCTGATGCGCACCGCATGGTCATGCA
CGTCACGCACGTAGAGCTTCACTTCATCGGGAATCAGTTCGCCCTGGTAGCGGCGCAGCT
GCGCCAGCACGTCCTGCAACGGCGCCACCGCCATCCGCATCTTGTTCAGTTCGCGCTTGA
GCTCGTACAGCCGCACCACCGTGCTGCGCTTGTAGGTGTCGGCGAAGATGTCCTTTTCCA
GGAGGTCCAGGGTGTCGCGGAAGCGGTGCACGATCGGCAGGTAGTTGTCGACCACGAAGT
CGGTCACCGCGTACAGGCAGTACGACGGACCCATCTTCAGCAGCTGCGGCTCACGCTCGA
CGCGTGCGCGCACCGGTGCGTAGGACAGCGAGGCGCCGTGGCGGACCGTCACCAGGAAGC
GCGGGCCGAGGAAGGCATGGGTTTCGCCATACTGGATGCGTTCGTCGACCATCTGCGCGG
TGGTCACCACCACGAACAACGAGCTGCCATAGGTCTCGACCTTGGGCCGTTGGTGCGCAT
TGCGCGCATCCTCGATGGCCAGGTCGTGCAGGCAGAATTCTTCCTGCAGTTTCAGCAGCA
CGTCTTCGTTGGGGTCGTACAGGCCGACCCAGACGAAGCCGTTGCCGCTGGCAATGACAT
CGCTGATGGCATCCAGGCTGATGTCGTGGCGCTTGCCCTCGTCATCGTAGTGGACGCAGT
TGATGACGCAGGTAGGGTTGGCCGAAGCGGGGGCGGAAGCGGAGGCGGGCAATGACATGC
CCGCCATCGTGCGTCAGGGCCGTGTTTCGGACAAGTGAGGACGACGCGCCAGCACCCACG
CCAGTGCCATGTGCACCGGCAGCAGCAGCACGATCCACTGCACGTTGTACTGCGCCTGCA
GGCTCAGCCAGTGCAGCACCAGCGCGGCCACCGCCTGTACCGCCAGCAGCCACAGCACGA
TCCTGAACATGCGTCCCGGCACGCGCCGGCGCAGCAGTGCGATCGCGCCCGGCAGCAGCA
GCACGGCCAGTGGCGAAAGCAGCAGCAGGTTGCGGTTGGCCCATGCGGCGTAGTGGATGC
TGAAGCCCCACAGGAACACCAGCACGCCACCGAACAGGGCGCACAGCAGCCAGAACGGCA
GGGCCAGCCCGGCCAGCAGGCGCGGGCGGTCGCGCAGCGCCAGCACGCCAGCGGCGATCA
CCAGGCCACACAGCAGCCACGGCCACCAGCGGCGTGCGAACTCCTTCGGCTCCGGATCGA
TACGGTGCGGCAACAGTTCCTGTTCGGACTGCACCAGCGGCCGGCCATCGCTGTTGCGTG
CCTGGCGCAGGGCATCGGCCAGGCGCATCGGCACGAACGCTTCCTGCCAGCGCGACAGCG
GCTGGTCGGCGAACGGTCCGAGGCCTACATCGAAGCCCAGCCACATCCATGGTGCCGGCG
AGGCCAGACGGACCGATTCACTGCGATAGGTGTTGCCACGCGAGCGCCCCGACAGCTGCG
ACTGCAGGCCGCCGCCGAGCGCCTTGTCCAGCGTGTCGCGCACCATCGTGGCGCAGTTGG
CGGTGTAGTAATCGTAGTGGTAACGCGCGTTTTCCGGCTTGGCCCGCTCGGCCAGGCCGG
CGGCCAGCGAGCGCGCCTGGTCCGGGCGCAGGTCCAGCCATTGCACGCTGGCGCCACGGC
CGGTCTCGTCGTAGTACGACAGGTCCTGCTGCAGCGGCAGCGCCACCAGGTAGTACATCA
TGTCGCCGCGCGCGAAGCGGCTGATGAAATCGTCCTCGGACGGATCGAAGTAGCCGAAGT
TGTACGAGGTCGCTTCACCGCTGAGCGGATCGACCACCACGATGGCGTCATGGCCGAAGC
GTTCGAAGAACACCGTGCCCGGCTGCATGGTCACCACGCCGATGCGCGGAGCAGGGGCTT
CAGCGCTGGCCGCGGGCACGGCAGGTATGGCCGGCGCCGGCTGCGCGAAGGCGGCCAGCG
GCAGGGCCAAGGCCAGCACGTAGAGTGCCAGCCACACCATGAGGATCAGGCCGCGGCGCT
TCAAGCGTCGTCCTGCGCGTCCGGCGGCAGCACGGTCACGTGGAAGGCCTGTACCCGGCG
CGCATCGGCGCGGGCCACGCGGAACATGAAGCGGTCCAGCGCCAGCTCGTCACCGACTTC
CGGCAGGTGGCCCACGGCCTCGGTGACCAGGCCGCCGATGGTGTCGTAGTCCTCGTCGGA
GAACGTCGCGCCGAAACGCTCGTTGAAGTCGCCGATCGGGGTCAGCGCGTCGACCACGTA
CTGGCCGTCGGACTGGATCGCGATCTGCGCCGAGGGATCCTCGGCCTCGTCATGCTCATC
GTCGATCTCGCCGACGATCTGTTCCAGCACGTCCTCGATGGTGACCAGGCCGGCGACACC
GCCGTACTCGTCCACCACGATGGCCATGTGGTTGCGCGACAGGCGGAACTCCTTCAGCAG
CACGTTGAGCTTCTTCGCTTCCGGGATCAGGACCGCCGGGCGCAGCAGCTCGCGCACGTT
GGCCGGACCGTTGTCGGCGACCACGCCGCGCAGCAGGTCCTTGGCCAGCAGGATGCCAAG
GATGTCGTCCTTGTTCTCGCCGTGCACCGGGAAGCGTGAATGGCCGGATTCGACCACCTG
CTTCATCAGTTCCAGGAAGGGCGCTTCAACCGGCAGCGAGACCATCTGCGAGCGCGAGAT
CATCACGTCCCCCACGGTCAGCTCGGCCACCGAAATGGCGCCTTCCATCATCTTCAGGGT
ATCGGCGGCGATCAGACCCTCTTCCTGCGCGGTGTGCAGGACAGCGACCAGCTCGTCGCG
GGTATGGGGTTCGCCGGAGAAGGCGGAGGTCAGGCGTTCAAGCCAGCCGCGCTTCTTTTC
ACTGTGCTCCGCAGGGGAGCTACTACTGTCGTCTTCTGACATCTCTGGAAAAAAGGCACC
CGGCAGGCCGGGCGTTGACCCAAGTCTAGCAGGATGTGACGGCCTGTCAGTGACTGCCGG
TGGCCGGGGCTGGGGCGGCTGCGGCCGGCTTCTCTTCGGGCAGGTCCAGGCTGTAGGTGC
AGCCGGCCAGGGTCTTGCCCGGGTGGGAGGCCACGGTGGAGACGCTGAGGATGATCGACT
CGATCTGGGCCTCGCCGGTCTTCGGGTCAGTCACGTCGCGGCTGACCAGCTCGCGGCCGG
CCATGAACTTGCCGTCCTGGTCGTAGCCGGTCTCCAATTCCAGCCGTTTGGCCAGTGGGC
GTGGGTCGGCCTGGTCGAGGACGGCCATGACGCTGGCGCCGGCCACCGCCACCCGATCGG
TCTGTTGGCCGAAGACGGTGATCGGGCTGGCCAGCCGGAACTCGCTCATGAACTGGTTGC
CCTGCGGCAGCGGCTGCAGGCCCTGGGCCACGGCCTTCAGCGGATCGGCCAGCAGCGGCG
CCAGCGCGGCCTGCTCGGCCACGCCCTGGCGGCATTCGATCAGGGCCGGCAGGTCCAGGC
GGGTGGCGAAGGCGGAGGGAGCGGCGAGGGCACAGAGCAGGGGCAGACAGCAGCGCAGTG
ACACGGTCGGTTTCCGCAGGCGAGGGGCCGCCATCATAGCCCCGGCGAGCGTCGGAACAG
CCCGCTGAGAAGGCGCAGGAAACCGGTCATCGCCCGCCGTACGACCATCAGTGAGAGAGT
CAGCACGACCGCAAGCATGGCGACCTGCATCGATTGCCCCGCGATGCGCGCCACCGCCGG
CCACAGGCCCGGGCTGGTCAGCCAGGGCATCAGTTCCGCCGCGGCTGTCCTGGCCACTTT
CATGTAGATCACGGCCAGCACGAACAGCACCAGCAGCGAGGTGCGGCTGGCGTGGAAGAA
CGGCAGTGCATTGACCGGCCTGCCAAACCGCTGCTGCAGCAGCGTTCGCCACAGCACTGG
CAAGGTCAAGGCACCGACCAGTATCAGCACCATCGACGTTTCCCACAGCCCTGGCAGGTG
GGCGGGTTCCGCTCTACCTGTGAAGTGCGGGCCGAACATGCCGATCGCCAGCCCGGCCAG
CAGGCACACGGGCGACAGCAGGGCCAGGCTGCGCAGCAGCCAGTGCCTGCCGCTGGGGGC
GCGGGCGCTGATGCGGCGCACGGTGTGAGCGCCCAGCACCAGCAGGCCCGCGAGCAGGCC
GGCGGCCATCGCAAACGTCGTGAAGCTGTTCCCTGGGTTCATCCTTTTTCCTTCCGCGTC
CTGGCCGGTGTTGAACAGTAGCTCAGCGCATGGCTGGCACTCCAGCCGTGGCGCAGTCAG
GGCGGACTCCAGCGCGTGGTCGCTGGGTACCAGCGCAGCCTGACCGGGTAGCCCAGTCGC
GCCTGCAGGTGGTCACGCACGGCCGCCGCCGTCGCGCGGTTGGCTGGGGTATCCCGCAGC
TCCACCTCCAGCTCCCCGGTCTTGACATCCAGGCCATGGCCGAACAGGTCGGGCAGCTGG
GCCCGCAGCCAGTCCTGCTGTGCGTGCAGGCGGCGCGTCATCTCCGCTTCGGTCATCGCG
GCGCCGGTGATGTAGCGCACACGTTGCGGGCCATCCGCCCCTGGATGTGTCTCATCGGCC
TCGGGTGCGGCGCCTGTCAGTCGCACGACAACGTTCCAGCCCCTCGCATTGTCCACCCAG
ATGCCGGCCAGACGTGCCGCGTGCCGCGCTTCCAGGCGCTCGATCAGTGCCCGTTGCTGG
GCAGTGGCGACGATGTTGCGGGTGTCGCGCTCGCTGCTGCCGAAGAACGCCCTTAGTTCG
GCGATCTTTGCGGCGATGTCGGCCTCGCTGTCGCTGGCGGGGAACGGTGAGGGACGGTCA
GGATCGGGCATCAGGCCTGCCCCGGACTGCAGTAGCGCGGCAAGCACAAGTGCGGGCAGG
GTCATGCTGCGCTCCTCTTCCGTGAGTGCGTGGGCTCGGAACAGGGCCCGGTGTCAGCGC
TCGCCCGCGTAGGGGTCGTCGATGCCCAGCTCGGCCAGGATCTCCCGTTCCAGCTGTTCC
ATCGCTTCGGCTTCCTTGTCGTCCTCGTGGTCCCAGCCGAGCAGGTGCAGCACGCCGTGC
ACGGTCAGGTGCGCGTAGTGGGCGTTGAGCGCCTTGCCCTGTTCGTCGGCCTCCCGCGCT
ACGACCGGTGCACAGATCACCAGATCGCCGAGCAGCGGGAACTTGACGCCCTTGGGCAGG
CCTTCGGGCACTTCGGCCGGGAAGCTGAGCACGTTGGTGGCGTAGTCCTTGCCACGGTAG
TGGCGGTTCAACGACTGGCCTTCCTTGGCGTCGACCACGCGGATGGCCAGGTCGGCCTCG
CGGATGCGGCCCTTCAGCGCGGCAGCCACCCACTTGCGGAAGCTCACTGCCGCCGGCAGG
CCGGCACGTGGCAGGGCATAACTGACGGCGACGTCCAGTCGCACGGGACCACGGGTCATG
GAGTTGCTCCAGGTTGGATCTGATGCAGGTCGCGGCGGTCGTAGGCGCTGACGATACGCG
CCACCAGCGGGTGGCGGACCACGTCGCGGGATTCGAAGAAGGTGAAGCTGACACCCTGCA
CGTCGCGCAGCACATCGATGGCATCGCGCAGGCCCGACTTCACGTGCTTGGGCAGGTCGG
TCTGGGTCAGGTCACCGGTGACCACCGCGGTGGAGCCGTAGCCGAGGCGGGTCAGGAACA
TCTTCATCTGCTCGATGGTGGTGTTCTGTGCTTCGTCCAGGATCACGAACGCATCGTTGA
GCGTGCGGCCGCGCATATAGGCCAGCGGCGCGATCTCGATGACGTTCCTTTCCAGCAGCT
TGACCACCTTTTCCACGCCCATCATTTCGTACAGGGCGTCGTACAGCGGTCGCAGATAGG
GATCGACCTTCTGGCTCAGGTCGCCGGGCAGGAAGCCCAGCTTCTCGCCGGCTTCCACCG
CGGGGCGGACCAGGATCAGCCGCTGCACCCGCGATTCGTTCAGCGCTTCGACCGCGCTGG
CCACGGCCAGGAAGGTCTTGCCGGTGCCGGCCGGCCCGATGCCGAAGTTGATGTCGTGGG
TTGCGATCTGGTGCAGGTAGCGGGCCTGGTTGGCACCGCGCCCGCGTACCGTGCCGCGCT
TGACCTTGATCGCCACCTCCTGCGCTTCGTAGGAGCGCTCGGCGATCTGCTCGACATTGG
CCTGCGCCAGGCGCAGGTGGATGGCGTGGTTGTCGAAGGTGGTTTCGCCGGCTTCGGCGT
ACAGCGCTTCAACCAGCTTCTGCGCCTCGACGATGGCTTCGTTCGGCCCGCTGATGCGGA
ACACGAAGCCACGGTTGGCGATTTCCACGCCGAGTTTCAGTTCGATCTGCCGCAGGTGCC
CGTCGAACGGGCCACACAGGTTGGCCAGCCGTTCGTTGTCTTCCGGCGACAGGGTGAAGT
CTCGATGCTCGATGCTTTTCATTGCTTCGGGTGGGGCGGACGCCTTCCACCGCAGTGTAT
TCAGGGGAGACAAGGGTAGCGCGCGTGCGGGGCACACGGCCAGCAGACGGTCGATACAGC
GTTTTCCACACCCGGTGTGGACGGGGGGCGCGAAAACCTGTGGATAGACCTTCGCAATGC
TTGTGCCACAAGGCCCATGAGGTCCTGGTGAAAAAAACGTCATGGTCGCTCGTCGCTTCG
GCAGCACTGCCACGGGGGCCTGCACGGGGGCATTCATCGTGACGACAGTGCAGGTTTCGT
TGCCGGGTGAGCAACAAAGCTGGGCGCTGGCGGATTTCCACAACGGTTGTGGAATGATGC
CGAATCAACCTGTGGATAGGTGGTGCGGAGCCTTGCAGCAAAAGGCGTGCCGGCGCGTGG
CGAAAAAACCGCCAGGGCTGATCGGAATCATTGAGGGTGCACGGGGCACATGGTACCGTG
TCGCCGTCGCAGGAGGGGATGGCATGGGCATCGGCAACGGGATGCGAGGAATCGGACTGG
CGGGCATCGGCCTGCTGGCCGGGTGTGTGCAGTCAACACCGACTGCACTGGGCACGCTGG
AGTGGGACCGGATCACGGTGCCGGCGCCGGCGGCCGAAGTGATCGCCACGGTGGAGGTGC
GCGAGGGACAGCAGGTCAAGACCGGCGCCGTGCTGATGCAGCTCGACCCGGCCCGCGGCG
ACGCGCAGTTCGCCGCAGCGCAGGCTGATACGGCGCGTGCGCAGGCGCAGCTGGAAGAAC
TGAAGATTGGCCCACGCCAGGAGCAGATCGCGCAGGCCCAGGCGCAACTGGCCGCGCTGC
GCGCACAGGCTGCCGAAGCAAGTGCCTATTACCGGCGGGTCCAGCCGTTGGCACAGCAGC
GCTTGATTGCCGCCGCTGAGCTGGATCGTGCACGTGCCGCCGCCGGCAATGCCGAGGCCA
GCGTGCGTGCTGCCGAGCAGGCCTGGCTGGAGCGGGTGCACGGCAGCCGTGTGCAGGATA
TCGCCCAGGGCCAGGCCGCCGCCGATGCCGCGCAGGCGCAACAGGCAGTGCAGGCCGTGA
ACCTGCAGAAGCTGCAATTGCGTGCGCCGCGCGACGGCGTGGTCGATGCCTTGCCTTACC
GGCAGGGCGACCAGGCGCCGGTCGGCGCGCCGCTGGCGGTGATGCTGGTCGGCGAGCGCC
CCTATGCGCGCGTCTACCTGCCGCAGCCATTGCGGTTGCAGGTCAAGGTCGGGCAGGTCG
CGCAGGTGCACCTGGAAGGGCAAGGCACTGCGTTGAAGGGGCATGTGCGCTCGATCCGCA
GCGAGCCTTCATTTACTCCGTACTACGCACTGACCGGTGACGACGTCGCGCGCCTGAGCT
ACCTCGCCGAGATCGAAGTGGACGCTCCCTCCGACATGCAGAAGCTGCCGGCGGGAATGC
CGGTGCAGGTGAGCTTCTGAACACCGGCAACGACATCGCGGTGCATGCCCAGGGCCTGAC
CCGCCGCTTCGGCGATCTGCTGGCCGTGGACAATGTCGACCTGATCGTGCCGCGTGGCCA
GGTCTATGGCTTCCTGGGCCCGAACGGGTCGGGCAAGTCAACCACCATCCGCATGCTGTG
CGGCCTGCTGGAACCGAGCGCCGGCCAGATCGAGGTGCTCGGCCTGGCCGTGCCGGAGCA
GGCCGAGGCACTGCGCCGGCGCATCGGCTACATGACCCAGCGCTTCTCGTTGTATGAAGA
CCTTTCGGTGCGCGAGAACCTGGAATTCCTCGCCGCCATCCAGGACCTGCCGCGTACGCG
GGCCCGGCAGCGGGTCGACGAACTGCTGCAGCAGTACCGTCTCCTGGACCGGCAGCCGCA
GCTGGCCGGCACCCTCAGTGGTGGCCAGAAGCAGCGCCTGGCGCTGGCCGGCGCCGTCGT
GCACGCGCCCGAGCTGTTGTTCCTGGACGAGCCGACCAGCGCGGTCGACCCGGAGTCACG
CCGCGATTTCTGGGAGGCCCTGTTTGAACTTGCCGACGCCGGTACCACCGTGCTGGTATC
GACCCACTACATGGACGAAGCCGAGCGCTGCCACCGGCTGGCGATCCTCGATCGAGGCGC
GCTGGTCGCCGATGGCACGCCGGCCGAACTGTGTGCACGGCTGGACGGCCGCACGCTGCA
GGTCACGTCGGCGCAGCCGCGGCAGGCCAGCCGCGCGTTGTCTGAGCTGCCCGGCGTGCT
GAGCGTGGCACAGATCGGCACGCAGCTGCGCGTGCTGTGCAGCGAGGCGGCCGCCGATGC
GCCAGCGTTGCGGCGCGCGCTGGCCAGCGCCGATCCGCAGGCCCGCATCGAGGCGGTGGC
GCCGAACCTGGAAGACGTCTTCGTCGCCGCCACCCGCGGCCGTGGCCGGGAGCCAGCGGC
ATGAACCTGCGCCGGCTATGGGCGATCATGCTCAAGGAATTGCGCCAGCTGCGCCGCGAC
CGCATCACGCTGGCGATGATCGTCGGCATTCCGGTGATGCAGCTGCTGCTGTTCGGCTAC
GCGATCAATCTCAACCTGCGCCACCTCGACTCCGGTGTCGCCGACCAGGCCAACAGTGCG
GCGTCACGCGCGCTGGTGCAGGACATGGTCGCCACCGGCGTGATCACGCCGCGCAGCGAA
GCCTATACGCCCGACCAGTTGATGCAGGCGCTGCGGCGTGGCGAGATCAGTGTCGGCATC
GTGGTGCCGGCCGACTTCGAGCGCCGTCGCTTCGATGGACGCGAGGCGGTGCAGGTGCTG
GTTGATGGCAGCGACACCGTGGTGCAGAGCGCGGCGATCCAGCTGGCGCAGGTGCCGCTG
GAGACGCGACCGACCAGCAACACGCGGCCGCTGCGCGAAGGCAGCATCGCCAGTGGTCCA
ATCAGCGTGACCAGCTTCTACAACCCGCAGCGCCGTTCGGCGGTGAACATCGTGCCAGGC
CTGATCGGGGTGATCCTGACCATGACCCTGGTGATGTTCACGGCGGTGGCGGTGGTGCGT
GAACGCGAGCGCGGCAACATGGAGCTGCTGATCGCCACGCCGGTGTCGCGCAGCGAACTG
ATGGTGGGCAAGGTGCTGCCCTATGCAGCCATCGGCCTGCTGCAGACCACGCTGGTGCTG
GTGCTGGGCACCTGGCTGTTCCAGGTGCCGATCCGCGGCAGCCTGCTCGATATCTACCTG
GCCGCGGTGCTGCTGGTGCTGGCCAACCTGGCGCTGGGCTTGCTGATTTCCACGCGCGCT
CGCTCGCAGTTCCAGGCGATGCAGATGACGTTGTTCCTGTTCCTGCCGTCGATCCTGCTG
TCGGGCTTCATGTTCCCGTTTGCGGGCATGCCGCGGCCGGTGCAATGGCTGGCCGAAGTA
CTGCCGCTGACCCACTTCCTGCGCCTGGTGCGCGGCATCATGCTGCGCGGCGCCTCGCTG
TGGGAGCTGTGGCACGACGCGCTGGCGCTGCTGGCCTTCATCGCGGTGATGATGACCCTG
GCGATCCTGCGTTTCCGCAAGCGTTTGGATTGAGGCATGCCGACCAACGGTCGGCATCCA
CCCCGGCAGGTGCCGGCCGCCGGCCGGCATCAATTCCGGCAGGTGCCGGCCACTGGCCGG
CATCAATTCGGTGGGTGCCGACCGTTGGCCGGCACCAACTCCGGTAGGTGCCGACCGTTG
GCCGGCATCAATTCGGTGGGTGCCGACCGTTGGTCGGCATCAATTCGGTGGGTGCCGACC
GTTGGTCGGCGCACCTTATTCCGCCACCACGCGCGCGCGCAGCGAATTGGTCAGCGCCTC
GGTGATCACCACATCCACGAACTGGCCGATCAGCCGCGCCGGCGCCGGGAAGTTCACCGA
ACGCATGTTCTCGGTCTTGCCGGTCAGTTCGTTCGGGTTCTTGCGCGAAGGGCCTTCCAC
CAGCACGGTCTGCACGGTGCCGACCATCTTCTCGGAGATGCCGGCGGCGTGCGCATTGAT
GCGCTCCTGCAGGCGCGACAGGCGCGCGTGCTTCTCGGCATCGCTGATCGTGTCCTCCAG
GTCGGCCGCCGGGGTGCCCGGGCGGCGCGAATAGATGAAGGAGAAGCTGTGGTCGAAGCC
GATGTCCTCGATCAGCTTCATGGTCTTCTCGAAATCGGCATCGGTTTCGCCGGGGAAGCC
GACGATGAAGTCCGAGCTGATCGAGATGTCCGGGCGCACCGCGCGCAGCTTGCGGATCTT
CGACTTGAATTCCAGCGCGGTATAGCCGCGCTTCATCGCCGACAGTACGCGGTCGCTGCC
GGCCTGCACCGGCAGGTGCAGGAAGTTGGCCAGCTGCGGCACGTCGCGGAACGCATCGAT
CAGCGAGTCGCTGAACTCCAGCGGGTGCGAGGTGGTGAAGCGGATGCGGCCGACGCCGTC
GATCTCGGCGATGGTCCGGATCAGCAGGCCGAGATCGGCGAACTCGCCATCTCCATAGGG
GCCGCGATAGGCATTGACGTTCTGCCCGAGCAGGTTGATTTCGCGCACGCCCTGCGCGGC
CAGCTGCGCCACTTCCACCACCACGTCCTCGAACGGGCGGCTGACTTCGGTGCCGCGGGT
GTAGGGCACCACGCAGAACGAGCAGTACTTCGAGCAGCCTTCCATGATCGACACGAACGC
CGAAGCGCCTTCGGCACGCGGTTCCGGCAGACGGTCGAACTTCTCGATCTCGGGGAAGCT
GATGTCCACCTGCGGGCGCTTCTGCTCGCGTCGGGCGCGGATCAGCTCCGGCAGCCGGTG
CAGGGTCTGCGGGCCGAACACAAGGTCCACGAACGGCGCACGCTTGATGATCGCCTCGCC
TTCCTGCGAGGCAACGCAGCCGCCCACGCCGATGATGACCTCGCGGCCCTTGTTCTTCAG
GCCCTTCCAGACGCCCAGCTGGCTGAACACCTTCTCCTGCGCCTTCTCGCGGATGGAACA
GGTGTTGACCAGGATGACGTCGGCGTCTTCCGGGGTATCGGTCAGTTCCAGGCCATCGCT
GGCGGCGAGCACGTCGGCCATCTTGGCCGAGTCGTACTCGTTCATCTGGCAACCGTGGGT
CTTGATGTACAGCTTGCCTTTCACCTGGTCGGGCTTGCGCGGACCGGCGGGCAGGGCAAC
GAGCGGGGCACCGCCCGGCGTGGCGGGCGGAAAGACGTCTGGCGTCCCGGTCATGGCGCT
TAATCCATTCGGGTGGCGGGAAAGCCGGCAATTCTACCTGCATCCCGGCGCGTACGCCGC
GCTGTGCGCTCGCGGGGCACGGCCCCGCGCTACCCGCATCCCGCCGGCCCCGGTAGCGCC
GGGCGGTGCCCGGCGGGCGCCCTTACGCCGCCACCAGCTCCGCATCGATCTGCCGCGAAC
GGTCGAACGCGGTCATCGCGCTCATCCGTGCGATGTAGTCAGCCGTGGCCGGCGCCGGCT
GTACCAGGCCAAAGGCCGTGGTCCACGCCAGTGCATTGCCCCACAGCACGTCGGCGGCGC
TCATGACCTCGCCCAGCAGGTACGGGCCCTGCGCCAGCTGGGCCTCGACCACCTGCAGCA
CGGTCTCGGCATCGTTGTACGGCGACATCAGGCGCGGCGGCGGCTCGCGGTGCATCGCCT
TGTCGATCATCGCCGGCTCGAAACAGGCGCCATAGAAGGCCATCCAGCGCAGGTAGGGGC
CGCGCAGGGCGTCGCCGATCGGCGGTGCCAGCCCGGCTTCCGGGTAAAGGTCGGCCAGGT
ACAGATAGATCGCCACCTGCTCGGTCACCAGTGCGCCGTTGTGGACGATGGCCGGCACCT
TGCCCATCGGGTTGATGGCCAGGTAGGCCGGGGCCAGGTTGGCGCCGGCTTTCAGGTCCA
GCACCTGCATGCGGTAGTCGGCACCCAGCGCTTCGAGCAGGGCCACGGCGCCGCTCGAGC
GGGAACGGGCGGCGTGGTACAGGGTGATCTGGCGTGAATTCATGGCATTGCTCCTTGCGG
TGGGTGGTGAACTGGAGGCCATCCTGGGGCACTATTGCGGACGACTTCTGTCCTCGATCC
TTCATGCGCCATACCGCCCATCGTCTGCTGCGCCTGATCGCCCTGCTGCAGGCCCGCCGC
CAGTGGTCCGGGGCCGAGCTGGCCGAGCGCATGGGCGTGGACCGGCGCAGCATCCGCCGT
GATATCGAGCGCCTGCGCGAGCTGGGCTATCCGGTGCAGGCCTCGTCCGGGGTCGGCGGC
GGCTACCAGTTGGGGGCCGGGGCCCCGGTGCTGCCGATGCTGCTGGACGAGGAGGAGGCG
ACCACCCTGGCCATCGCCCTGCGCGCAGCCTCGGCCACCGTTGCCGGGATCGACGACACC
GCGCGTGGCCTGTTGTCCAAGCTCGATCCGCTGGTGCCGACCCGTCGTCGCCAGCAGGCC
GGCGAGGTGCATGCAGCGACGGCCACCCTGTCCGACCTTCCGTCCACCGACGCACGCCTG
CTCGGGCGGCTGGCCCAGCACTGCCGACAGGCGTCACGGCTGGCCTTCGAATACCGCAGC
GCGCAGGAAGCCGTCACCCAGCGCGAGGTCGAGGCCCAGCACCTGGTCAACTACGGGCGA
CGCTGGTATCTGCTTGCCTGGGACCTGGGGCGGCAGGACTGGCGCACCCTGCGCGTGGAC
CGCATGGGCGCCGTACGTGAGTGCGCCGGGCCGGGCCTGCACCGGCGCACCCCGGCGCCG
CCCGATGTGATGGTGCGGCAGGCGGTCAGCCAGGCGCCGTTCGCGCTGCAGGCCATCCTC
CGCCTAGCCGGCAGCCATTCCGAGCTGGAAGGCCGCATCCCGCCGTGGTGTGGAGTGCTG
GAAGCGGATGGCCCCAACCACTGCCTGCTGCGCATGGGCGCCGAGAGCCGCGGCATGATG
CTGGCGCAGATTCTCAGCCTGGACCGCCTACCCGTGGCGCTTTGGACCACCCCGCCGGGC
CTGCGCGACGAACTGGCACAGCGCCTGGCGGGCCTCGGCCAGCTGCTGGCTGTGCCGCCG
GTCACAGGCTGAGCCACGTCGCTTGGCAAGCCCCGGCGAAGCTGGGACACTCGCCGCCAT
GAAGGGGATACTGGGGACAACGGCGATCATCATCGCTGCGCTGACCGTTGCGCCGGCCAG
CGCTGGAACCCTGTACAAGTGCCAGGGCGCTGACGGCGTCACCAGTTATGTGAGCAAGCG
GGTGGCCGGCGCGCGCTGCAGCACCATCAGCTACACCCGTGACACCCGCCCGGCACCTCG
ACCGGTGGTGGCCGCGCCCAGGCCGGCACCCACCACGGTGGCCAGCATCGAACGCAACCC
GGTGGCCGTTGCTGCGAGTGCCGCAGCGCCGGCAACGGTCGCGCCTGCGTCCGTGCCGGC
ATCCGGTCCCGCACAGCCGGTCGCCTCGCGCAGCGGGCGCATGGTCAGTGGCCAGGTGTA
TTCCTTCATGAAGGATGGCGTGCGCCACTACACCAGTGCGCGCCCGACACAGGTGGCCAA
CCTCGGCCCGGTCCGGACCATCCGCTACAGCTTCATGGAGCGCTGCTATGCCTGTGGGGT
CAATCCACGCGTGGACTTCGGCACCGTGCGACTGAACACCTCGGCCTTCCAGGCCGAGAT
CACCTCGGCCGCGCGCGAGTTCGGTGTGGAGGAGGCGGTGGTGCGCGCCATCATCCATGC
CGAGTCGGCCTACAACCCGACCGCGCTCAGCCGTGCTGGCGCGCAGGGCCTGATGCAGCT
GATGCCGCCGACCGCCGCGCGCTTCGGTGTAAGCGATTCCTATGACGCCGGGCAGAACAT
CCGTGGCGGCGTGCAGTATCTTGCGTGGTTGCTGAAACGCTTCAATGGCGACCTGACCCT
TGCCGCAGCCGGCTACAACGCTGGCGAAGGCGCGGTCGACCGCCACGGTGGCGTGCCGCC
CTACAGCGAGACCCAGTACTACGTGCGCCGGGTCGGGCAGCTGGCCGAGCGTTACCGCAC
CGCCCTGAGTCACCAGTAGGTGCCGACCGTTGGCCGGTACTCCTTGAACGGTAGGTGCCG
ACCGTTGGTCGGCACTCCTTGAACGGTAGGTGCCGACCGTTGGTCGGCACTCCTTGAACG
GTAGGTGCCGACCGTTGGTCGGCACTCCTTTGAAAGGTAGTGCCGGCCGCTGGCCGGCAA
CCCCGCAATCAATGTTGTTGCAATGCGTTGTGTGGCGCGCGACGGTTCCGCTACACTCGA
CCGTGATTCAATGCGGCTCTGGCCCCCACCGGATCCGCTGGCAGCCTTAAAGCTACCTAA
TCAATATCGGAGTGCCGGATGGCCAACGATGGGGTACACGATCCAGTCAACACCGGACGT
CGGCGTTTTCTTTCTGCCACCACAGCCGTGGTGGGCGCCGTCGGCGTCGGATTCACCGCA
GTTCCTTTCATCAAATCCTGGAACCCCAGTGCCCGCGCCAAGCTTGCCGGCGCACCGGTG
GTGGCCGACATCAGCGCCCTGCAGGAAGGCCAACGCCTGATCGTGGAATGGCGTGGCCAG
CCGATCTGGATCGTCAAGCGGTCCAAGGCCATCCTCGATGCGCTGCACGGGCTGGACGGC
CGTCTCAAGGACCCCGAGTCCGGCGAGAAGGACCAGCAGCCGGACTACGTGCTGAAGCAG
AACCCCGAGCTGCGCTCGATCAAGCCGGACATCTCCGTGCTGGTCGGCCTGTGCACGCAC
CTGGGCTGCTCGCCGGAAATGGTCGCCGAGATCCGGCCCGAGCCCTACGACCCGCAGTGG
AAGGGTGGCTACTTCTGCCCGTGCCACAAGTCGCGCTTCGACATGTCCGGACGCGTCTTC
AAGGACGTGCCGGCGCCGATCAACCTGAAGGTGCCCGCGCACCATTACCAGGACGACAAC
ACCATCATCATCGGTGTCGATCCGCAGGGGGCTGCCTGATGGCCAATATCCTCAGCCGTA
CTGCCAGCGGCGTGGCCGACTGGGTCAACGCCCGCGCGCCCGGCCTGATGCCGGTCTACC
GGAAGCACGTCAGCGAGTACTACGCGCCGAAGAACTTCAACATCTGGTACTACTTCGGTT
CGCTGGCGCTGCTGGTGCTGGTCAACCAGATCGTCACCGGCATCTTCCTGACGATGCACT
ACAAGACCAGCGCCGCCGAGGCGTTCGGCTCCATCGAATACATCATGCGCGATGTGGAGT
GGGGCTGGCTGATCCGCTACATGCATTCCACCGGTGCCTCGCTGTTCTTCATCGTGGTCT
ACCTGCACATGTTCCGTGGCCTGCTGTACGGCAGTTACCAGAAGCCGCGCGAGCTGGTGT
GGATCCTCGGCATGCTGATCTACCTGGTGTTGATGGCCGAAGCCTTCATGGGCTACGTGC
TGCCGTGGGGCCAGATGTCGTTCTGGGGCGCCAAGGTGATCATCTCGCTGTTCGGCGCGA
TACCGGTGATCGGCAACGGCCTGACCGAATGGATCATGGGCGATTACCTGCCCAGTGACG
CCACGCTCAACCGTTTCTTCGCGCTGCATGTCATCGCCCTGCCGCTGGTGCTGTTGCTGC
TGGTGGTACTGCATCTGGGCGCGCTGCACGAAGTGGGTTCGAACAACCCCGATGGCGTGG
AGATCAAGAAGGGGCCGAAGGGCAACCGCTGGTCGCCGAACGCGCCGGCCGATGGCATTC
CGTTCCACCCGTACTACACGCTCAAGGATGGCGTCGGCGCCGGTTTCCTGCTGATCATCG
CCGCCTTCATCATCTTCTTCGCGCCCGGTTTCGGCGGCCTGTTCCTGGAGCACGACAACT
TCACCGAGGCCAACCGCCTGGTGACCCCGGAACACATCAAGCCGGTCTGGTACTACACGC
CTTACTACGCGATGTTGCGCGTGGTGCCGAACAAGCTCGGTGGCGTGCTGGTGATGTTCT
CGGCCATTGCGATCCTGTTCCTGGTGCCGTGGCTGGACAAGGCCAGGGTGAAGTCGGTGC
GCTACCGCGGCTGGATCTCGAAGGTGATGCTGGGCGTGCTGGCGGTGTGCTTCGTGTGGC
TGGGCGTGATTGGTTCCGGCCCGGGCACCGACGTGCACGAGACCTACATCGGGCGGGTGC
TGACCTTCCTGTACTTCGCGTTCTTCATCACCATGCCGCTATGGACACGGTTGGACAAGA
CCAAGCCGGTACCGGAGAGGGTGACCACCCATGACTGATCGCTGGATGGTCCGGTTGGCC
CTGACGGCCACCCTGATGCTGGGCAGTTTCCTGGCCTCCGCCGCCGAAGGTGGCACCAAG
CTGCTGCAGGCCGGCAACGATCTGGGCGACCGCGCTTCGCTGCAGCGCGGCGCGCAGCTG
TACATGAACTACTGCTCCGGCTGCCACGCGCTGAAGTACCTGCGCTATTCGCGGATGGCG
CAGGACCTGGGCCTGACCGAGGAAGAGGTGATGAACAACCTCAACTTCACCGGCTCGGCG
ATCGGCGACCCGATCCCGGTGGCGATGCCCAAGGAGAACGCGGAGAAGTGGTTCGGCAAG
ATGCCGCCCGATCTCAGCCTGATCGCGCGCGTGCGGGGCAGTGACTGGGTCTACACGTAC
CTCAAGTCGTTCTACCTGGACAGCAGCCGGCCGCTGGGCTGGAACAACGCGCTGTTCGCC
AATGCCTCCATGCCCAACCCGCTGTGGGAGATGCAGGGCCTGCAGCATGCGGTCCATGGC
AAGGCGGAAGCGCCCGGCATGGACCCGCCGGTGACCGGCCTGAAGATCGAAACGCCGGGT
TCGGTTGATGCCGGGCAGTACGACCAGGCGGTGCGGGACATCACCAACTTCCTCGAGTAT
GCCGGCGAACCGGCCGCGCTCAAGCGCCAGCAGCTGGGCGTGTGGGTGATCCTGTTCCTG
GCCCTGCTCACCTTCCTGCTGTACCTGCTGAAGAAGGAATACTGGAAGGACGTTCACTGA
ATCTGCCGCCGGCCATCGCACGGGCCTATTGGCTTTTGTGATGGTCGGTTGCACACTCGG
GGAGGAGTCGACCGCCGGCACGGTGCCGGCGGCGCCGATGCGGCAGGCGGTCTCCTGTCG
TGGGAGAGCCTTTGATGGCGGCGAGCGTACGCATGCGCAATACACTGACGCTGTTTTCCT
CGAACGACGATGTACTGTGCCACCGTGTACGCCTGGTGCTGGCGGCCAAGGGTGTGACCT
TCGACTTCGTTCCGGTCGATCCACAGAACCCGCCTGAAGACCTGATCGACCTCAATCCGT
ATCACTCGGTGCCGACCCTGGTCGAACGCGAGCTGGTGCTGTACGCCGCATCAGTGGTCA
GCGAGTACCTGGACGAACGTTATCCGCATCCGCCGCTGATGCCGGTCGATCCGCTCTCGC
GTGCGCGCATCCGCCTGGCGATGCTGCGCATCGAGCACGACTGGGTGCCACAGGTGCAGG
CCATCCAGCTCGGCAACAAGACCCAGGCCGAGGCTGGCCGCAAGCGCCTGAAGGAGCTGC
TGACCGCCTCGCTGCCGCTGTTCAAGGCCAGCAAGTTCTTCCTCAACCCGGAAATGAGCC
TGGCCGACTGCGCGATGGCGCCGATCATCTGGCGCCTGCAGTCGCTGGACGTACCGCTGC
CGAAGGACGGCAAGGCGATCGAGGACTACGGCAACCGCATCTTCCGCCACCCCGGTTTCG
TCCGCAGCCTGACCGATCAGGAAAAGAAGCTGCGCGATCTGCCGGTCTGATCCGGGCCTG
CGTTACCCGTCTGCACGCCGACCGGCGTGCAGGTGATCCGCCCCGGCGGGGCGCCGGGCG
CGTACACTTCACGCATGACCGAAGACTTCTTCCACATGACCAGCCACCGCCCGTACCTGC
TGCGGGCGCTGGTGGAATGGATCAACGACAACCAGCTGACCCCGCACATCCTGGTCGACG
CCGGCGTTCCCGGCGTGCAGGTCCCGCCTTCGGCGGTCAAGGATGGCCGGGTCGTGCTCA
ACATCGCCGAACGTGCTGTCGTGCGGCTGATGATCGACAACGAGATGGTGAGCTTCTCGG
CGCGCTTCTCCGGTACCAGCTACCCGGTGCAGGTGCCGATCAGCGCCGTGCTGGCCGTCT
ACGCCCGCGAGACCGGGCAGGGCATGGCGCTACCGGATGACATCCCGGGCAACGAGACCG
CTCCGACCAGCGATGAGCTGCTGCACGAGGAAGGCACGCCGCCGGACGATACGCCGCCAG
CCAGCCCGCCGCCGAAGGGGCGCCCGAACCTGCGCGTGGTCAAGTAACCAGGTAACGGTG
GGTGCCGACCGTTGGTCGGCACGCCTTCAGCCCTTAGACATCCTCGGCATCGTCCACATC
CGCGCGGATCTGGCTGATCCGCGCCGCGCCCGGACCAGTGAATGAGATCAGCTGGTCGCC
GCGCAGCACCATGCGGCCCACGTGGCGATCGATGCCGTCGTAGGAATACTCGAACTTGAA
GGTACGTTCGAAGCCGAGCCGGCCATCTTCGCCGCGCGACAGGCGCAGGCCGGTGGCGTG
CACCGCCTGATCCAGCCATTGCACGTCGGCAGCACGGCAGGCATTGCGCCCCAGTTCGAC
CGCGCGCTCGGCGGCCGAACGCGCCGCGTTCCAGAAGAAATAGATGATTCCGCCGGCAAT
CAGCAACAGCAGCAGGGTGGGCATGGCGTCAGCCGTCAGGGGTCGATCCCGCAAAGATGG
CGGCGAACGCGCGCTGGATCAAGCGCTGCACTCACCGCCGCGGCTGCGGTTCGCTGGACA
TCGGCTGCGCGGGCACGATGACCGGTTGCGGTGCCGGAGTGGGCTGCATCGGCGTCGCAG
TGGGCGAGGGCATCACCAGCGGTGAGGTTGCAGTCAGCTGCAGCAGCGCTGCCCAGTCCT
GCCGGTTGAAGCTGCATTCGTCCTCGCGACCTGGTGTGCAGCCGGGGTCGATGCCGGTGC
TGTTGCGTTCGCGTGCCGGAGGCAGCTTGATCAGCCCCGTACGATCCAGCTGCAGCAACC
GCATCGCTACGGTGTTCATCACGTTGCCACCGACCAGGTACAGGGTCTGGTCGCCGCCGA
GGTTGGCCGCCACCACCACTTCGCAATGCGATTTCCAGTGGCCCACCGAGCCATTGCCCA
GTGCCTGCACCAGCCCGCTGTAGCTGAGCGTGGTGCTGCGGTCGCGCAGGAAGCACAGCA
GGTCGCCCGGTGCGGGTTTGGCCGTGGCCGGGTCGACCAGCCGGTACGGCACGCCCGAGG
GGCCGCCCTGGTAGGCGGCACGGATGTAGTCGATGTGGCGTGGCGACGTATTGAAGCCAG
GAACGCCGGACTGCACCATCACCCAGGAAATGAACGCGGCCGACCATGGGTTGTCGATCA
GGAAGGCGCGGCAGTCGCTGTCGGTGTAGCGCGTGCCCAACGGCGCCAGGCAGCTGCTGG
CGCCCGCGATGCTGCCCATCGCATTGAGCGTGCCGCTGTTGCGCCAGTAGCCGGCCACGC
GCTGCCAGGCGATCAGGCCATTGTCTGCCAGGTGATCGCTTTCGGCCTCGGTGACGCTGA
GGCTGGCGGCACGGCCTTCACGATCGATGAAGGGCCGGTACCAGAGCCGGTGCTCATTGC
AGGCGGTGTTGCGGATGGCCACCGCCAACGGACTCAGGCCGAAGCGGGGCGGAACATCGC
AGGCTTCGGCGGCCGCTGCGGACAACGGTGCCGCGGCCAGCAGCAGGCAGGCAGGCAAGA
GCATCCGGCGCATGCGCGGCTCCTGTGGGGGATACCTCAGCGTCGCAGCGCTGTCGTGAA
CGCCGGGTGTGAGAACGGGGTCAGATCCCTTTTCCCATGGACAACGGATCGACCCCCACG
CCAGGCCTCAACCCGGCGGCGGGCCCAGCTTCAGCGACAGATCGATGGCCTGCACGTGCT
TGGTCAGTCCACCGATGGAGATGCAGTCAACGCCGTCCTCGGCGATCGAACGCAGGCCGC
CCAGGCCCACGCTGCCTGACACTTCCAGCGGAATGCGGCCGGCCGTGATGCGCACTGCCT
CGCGGCGCAGGTCGGGGCTGAAGTCATCCAGCAGGATGCGCTCGCAACCGGCTTCCAGCG
CCTGGCGCAGCTGGGCCAGGTCCTCGACCTCGACCACCAGCGGCAGCGCGGGCCATTGCC
GGCGCGCGGCGGCCACCGCCGCGGCCAGCGAACCGGCGGCACGGATGTGGTTTTCCTTCA
GCATCACTGTGTCATAGAGGCCGAAGCGGTGGTTGTCACCGCCGCCACAGCGCACTGCGT
ACTTCTGCGCCAGGCGCAGGCCGGGCAGAGTCTTGCGGGTGTCGAGGATGCGCGTGCCGG
TGCCGGCCACCGCCGCCACGTAGCGGGCAGTGGTGGTGGCGGTGCCAGACAGCGTCTGCA
GGAAGTTCAGCGAGGTGCGCTCGGCGCTGACCAGGCTGCGGCTGCGCCCGTGCAGCAGGG
CCAGCACGGTGCCTGCGGTGACCGCGTCACCTTCGGAGACACGCCATTCGATGCGCACGT
CCGGGTCGAGTGCGCGGTGGGTGGCGTCGAACCACGGACGGCCGGCAATCACCCCGTCCT
GCTTGCACAGCAGGTAAGCACTGTCGGCCTGGTCGGGCAGCAGGGCGGCAGTGACGTCGC
CGCTGCCCAGGTCCTCGGCCAGCGCCCGCGCGACATCGGCGGCGACAACGGCCGCATCCG
GCGTCGGCAGCGCGCTCATGCGGCCGGGAAGTCGGCGATCTGGGCGGTCGGGATGGCTTC
CTCGGCCAGCAGCACCGGGATGCCGTCGTCAACGCGGAACACCTGCTTGCGGTCGCGGGT
GACCAGCGCTTCGCGCAGCGGCTGCGCCAGCGGGTTGCCATCGGCCTTGTTCACCGCGCC
GGCGGAAATGGCCTTGTTGAGGGCTTCCAGGCCCTTGCCATCCAGCAGGGACAGGGGCTG
GCGGGTGTCCGGCGACACCAGCAGGTCGAGCAGCTTGCGATCCATGGTTCTTCGTCTTGC
GTGGAAGATGGCTAGAATACGTCTTTAAGGCAGGTGACGGCCAATGACCCCCAACCCGAT
CGCGCCGCTTGTCGGCATCGTCATGGGTTCCCGTTCCGACTGGGAAACCATGCAGCACGC
CGCCCAGAAGCTTGAAGCCCTGGGTGTTCCGTTCGAAGTGAAGGTGGTGTCCGCGCATCG
GACGCCGGATGTGTTGTTCAGTTACGCCGAGCAGGCGGGCCCGCGTGGCCTGCGCGCGAT
CATCGCCGGTGCCGGCGGGGCCGCCCACCTGCCGGGCATGATCGCCGCCAAGACCGCCGT
GCCGGTGCTGGGCGTGCCGGTGCAGTCCAAGGCCCTCAACGGCATGGATTCGCTGCTGTC
GATCGTGCAGATGCCGGCCGGCATCCCGGTCGCCACCTTCGCCATCGGCAATGCCGGCGC
GTCCAACGCGGCGCTGTTCGCTGCTGCGATGCTGGCCAGCGACCAGCCGGCGATCGGCCA
GGCGCTCGACGCCTTCCGTGCACGCCAGACCGAAGACGTGATGGCCCACGACGATCCGCG
CCAATGAGCCTGACCGTCGGCATCCTGGGCGGCGGCCAGCTCGCCCGCATGATGGTCCTG
GCCGGTGCGCCGCTGGGACTGCGCTTCCAGCTGTACGACCCGGCGGCCGACGCCTGCAGT
GGCCCGCTGGCGCCGCTCACCGTCGGTGCCTTCGATGACCGCCACGCGCTGGCGGAATTC
GCCGCCAAGGTCGATGTGGTCACTTTCGATTTCGAGAACGTGCCCGCAGACAGCGCGCAG
TTCCTGGCCGACCGCGTGCCGGTCTATCCGCCGCCGGCCGCGCTGGCGGTGGCCCAGGAC
CGGTTGAGCGAGAAGACCCTGTTCCAGCAGTTGGGCATCCCGCTGCCGGCCTTCGCTGAT
ATCCGCAGCCGTGACGAGCTGGCTGCGAAGGCGGCTGAGTTTGGCCTGCCGTGCATCCTC
AAGACCCGCCGCCTTGGTTATGACGGCAAGGGCCAGTTCCGCCTGCGCAGCGAGGCCGAC
ATCGACGCCGCGTGGGATGCACTGGGCGCGCAGGTCGAGCGTACCGGCCTGATCCTGGAA
GGCTTCGTAGCGTTCCAGCGCGAGGTCAGCGTGGTCGCCGTGCGTGGCCGCGATGGCAGC
TTCGAAGCCTGGCCGGTCACCGGCAACTGGCATGTCGACGGCGTGCTGTCGGCCAGCGTG
GCACCGGCTGTGCTGTCCGATGCCGAGCAGCAGGCCGCGATCGGCTATGCCCGCCGTGTC
GCCGAGCACCTGCAGTACGTCGGCGTGTTCGCGCTGGAGCTGTTCTGTCGCGATGGCGAG
CTGTTGGCCAACGAGATGGCGCCGCGCGTACACAACTCCGGCCACTGGACCATCGAAGGC
AGCGAGACCTCGCAGTTCGAGAACCATCTGCGTGCCGTGCTGGGCCTGCCGCTGGGCAGC
ACCCGCATGCTCGGCCACGCCTGCATGCTGAACTGGCTGGGCGCGATGCCGGACCCGGCA
CCGGTGCTGGGCCAGGCCAGCGGCCATTGGCACGACTATGGCAAGGAGCCGCGCGAAGGC
CGCAAGGTCGGCCACGCCACGTTGCGCGATGACGATGCTGCCGCGTTGGCCGATGCGCTG
GAGCAGGTCGGCCTGGAGCTGGATCGCCAGGCCCAGGTGGCGCCGGCGGTGCACGCGTTG
CGCAATCGCTGAGCCCGGTAGTGCCGGCCGCTGGTCGGCAGTGCAACGCTGTGAAGCGCC
GGTGCAGGCATCGGCGCAACATTCCCGGTGGTAGCGTGGAGCTCCTTTCACAGGAGTCAC
CCCCATGCTCGACTGGAATGCCTACCGCAAGGAACTGAAGGGCCGTATCGGTGAGATCGG
CAAGCTCTCACCGGATACGGTCAAGGGCTACGCCACCCTGGCTAACGCTGGCGCGCAGAC
CAACCACCTCGATGCGAAGACCCGCGAGCTGATCGCGTTGGCGGTGGCGGTGACCACCCG
CTGCGACGGCTGCATCACCGTGCACGTGGATGCAGCGCTGAAGCATGGTGCCAGCCGCGA
GGAAATCGCCGAGGCGCTGGGCGTGGCGGTGTCGCTCAACGCCGGTGCGGCGCTGGTGTA
CTCGGCGCGGGTGATGGATGCGGTGGCCGCGCACGAGAACGCGTGAAGCCACGCTCTGCT
TTCCGGTAGTGCCAGCAGCTGGCCGGCAGATTCGCCATCTCTGTACACCGATGGGGATGC
CGGCCAGCGGCCGGCACCACCCCGGGGCGGAGCCGTTGCCTCAGCGTAGCTGGCTCTCAG
CGAATTCCCAGTTGACCATCTGCCAGAACGCGTCCAGATAGCGCGCGCGATCATTCTGGT
AGTCGGTGTAGCAGGCGTGCTCCCAGACATCGCAGCACAGCAGCGGCGTGCTTTCACCCG
TCAGCGGCGTGCCGGCATTGCGGGTCGCCTGGATGCCCAGCTGCCCGCCCGGATGCTGCA
CCAGCCACACCCAGCCGGAGCCGAACAGGCCCAGTGCGGTACGGTTGAATTCCTCGCGCA
GGCGCTGCACGTCGCCGAACTGGCGCTTCACCAGCTCGCCCAGGCGGCCCTGCGGTTCGC
CACCGCCACGCGGTCGCAGGCACTGCCAGTAGAAGCCGTGGTTCCACGCCTGGGCGGCCG
CATCGAACAGCTTGCCCTGGGCCTGGCGGACGATCTCTTCCAGTGACGCGTCTTCCCACT
CGGTGCCGAGGATGCCGGCATTGACCGCATCCACGTAGGCGCGATGGTGACGGCCGTGGT
GCAGCTCCAGGGTCTGTGCGGACAGGTGCGGCTGCAGGGAGCCGGAAAGGTAGGGCAGGG
CAGGCAATTCGACAGGCATGGACAGGTTCGTGGCCAGAGGGGCGGCGGCAGCCGGTTCCA
TCCGCTTACAATGGCGGCTACCGTGGGCAGTCTAGCCGACCACCGCGGTCGGTTTGTCCG
GCGAAGCAAGGAGTGAGGTTGTGGCGGTAATGCAGCAAATCCAGGCCGAGGTCGATCGTT
ACCCGCTCGTGCTGTTCATGAAGGGTACCCCGCAATACCCGATGTGCGGTTTCTCCAGCC
GCGCCGTACAGGCGTTGATGGCAGCCGGCGCGGTCACCCTGCGCACCGTCAACGTGCTGG
AAGAACCCGAGATCCGCGCCAACCTGCCGCGGTTCTCCAACCTGCCGACCTTCCCGCAGC
TGTTCATCAATGGAGAGCTGATCGGCGGCTGCGACATCGTCCTGGAACTGTTTGAAGCCG
GCGAGCTCAAGCGCATCGTCGAAGAGGCGACCCAGGGATGAGTGCCTGGCCATCGACGTC
ACCGACCAAGGGGGCGCTCGATGGCCGCCCGTTGCAGGATCGCGTGGTGCTGGTTGCCGG
CGCCGGCGGTGGGCTGGGCAGTGCGGCGGCCGTTGCCGCCGCCGCCGCCGGGGCCACCGT
GGTCCTGCTGGGCCGCAAGCCGCGCCGCCTGGACCGTGTCTACGCCCAGGTCCAGGCCGT
CGGCCCGGAACCGCTGCTGTATCCACTGGATCTGGAGGGTGCGGGCCCCGACGACTATGC
CGAACTGGCCCAGGCCCTGCAGCGCGAGCTGGGGCGCCTGGATGGAATGCTGGTCTGTGC
CGCCCATTTCCCCGGATTGACCCCGTTCGAACTGGCCGACCCGGCCAGTTTCGCCCGTGC
GGTGCATGTCACCCTCACTGCCCCGGCGTGGCTGGCCCAGGCCTGCCTGCCGCTGCTGCG
GCAGCGCGACGACGCGGCCCTGGTGTTTGCGGTCGATGCCTCCGAACGGGTGGGGCAGGC
CTATTGGGGGGGATACGGTGTGGCCCAGCATGGCCTGCGCGGGCTGATCACCAGCCTGCA
TGACGAACTCGGCCGCAGCCCGGTGCGGGTCAGCGGCCTGTATCCGGGCCCCCTGCGCAC
GGCGCTGCGCGCCAGGGCCTATTCCGTCGACCAGGACCCGGCCGCCCGGGGCCCGGAGGC
CGCCGCTGCGGCGGCCGTGACCCTGCTGTCCAGCGCTGGGCTTGCCTGGCGGGGCCGGAT
TCTCGACGCCAGTGAGGCGCCCCTGCCGGAATGAGGCCGGGGGAAAGGTGGAGTGAAGAT
CCCGTCACGATTGCGTTGCGATCCGGTGCCGTTTGTCGCACAACCGTCACATTGATGGCG
TAGCGTGTTAATCTAGTGTTAACCGTTGTGGCTGCCTTCAGCCAAGCGGTAGGGAACCCC
AGATAAATCTCCGACCAGCCACCCGCAGGGCTGTTTGGATGCGCTTTTTTTCCGCCATCG
CCAACTCGCATCGAGGCTACCGAAAAATGACCCACCCACTCCGGATGTCCAAGCTCACCC
TTGGTCTCGTGGCTGCGCTCGCCGCCGCTCCCGCCTTCGCCCAGAGCACCTCTGCCGGTG
TCGGCGGCCAGGTGATGTCCGCCGCAGGCCAGCCTGTCGCCGGCGCTGAAGTCACCATCA
CCCACACCGAGTCGGGCACCGTTTCGCGTGCCACCACCGATGCGTCGGGTCGATACAACG
CGCGCGGCCTGCGCGTGGGTGGTCCGTACACCATCACCATCACCAAGTCCGGTGAAGGCA
CCAAGACCGAAGAGGGTGTCTACCTGAACCTGAACCAGGTCAACACCGTCAACGCCAACC
TGGGCGGTGACCTGGCTGCGACCAACCTGGACGCGGTGAACGTTGTTGCGACCGCCGGCG
GCCTGGACCTGTTCAGCGCCAACAAGATGGGCACTGGCAGCAACGTGACCCGCGAAACGA
TGGACGCGCTGCCGTCGGCCAACCGCAACATCCAGGACTACATCCGCCTGGACCCGCGCA
TCTCGCAGGTCAGCAAGGCTGACGGCGCGATCTCGGCCGGTGGCCAGAACACCCGCTACA
ACGCCATCCGCATCGACGGCATCAGCGCCTCCGATCCGTTCGGCCTGGGCTCCAACAACC
TGCCGACCGAGCGTCAGCCGGTGTCGATGGATGCCATCCAGGAAATCAACATCGACCTGG
CCAACTACGACACCACCATCGCCGGCGGTACCGGTGCGGTGATCAACGCCGTGACCAAGT
CGGGTACCAATGAGTTCCACGGCACCGTGTACGGTTCGTACCGCGACAAGGACATGATCC
GTACGCGCCTGGAAGGTGACACGACGGACTTCAACGGCTTCAAGGACGAGAAGACCTACG
GCATGACCCTGGGCGGCCCGATCGTCAAGGACAAGCTGTTCTTCTTCACCAACTATGAAA
AGTACGAGCGTAGCGGCGGCGGCGTGAGCCTCGGCGAAACCCCGTACAACAAGCCGAACG
GCATCAGCGACGCCGACATCGCCCGCGTGCAGAAGCGCATGTCCGACCTGGGCTACCCGG
TTGGCGGCATCGGCGCGCTGGACAACAAGACCTCGATCGAAGAGTACGCGATCAAGCTCG
ACTGGAACATCAACGAGAACCACCGCGCGGCCCTGCGCTACAACAAGATGAAGCAGGACG
TCGTCCGCTTCCCGCAGGTCAACAAAAGCGCCATCTCGCTGAGCGACTTCTGGTACACCC
AGCCGACCCAGTACGAAACCTGGATGGGTGAACTGTTCAGTGACTGGTCCGAGAACTTCT
CGACCGAGTTCAAGGTTTCGCACAAGGACTACTCGTCCAACCGCGTTGCTGCCTCGCACC
TGCCGCAGATCCGCGTGCGCTTCGGCAACAACTCGCTGTACCTGGGTACCGAGCAGAACA
CCCACACCAACATCGTCGAGTCGAAGGAACTGAGCGCCTTCGGTGCCGGTACCTGGTACA
TCGGTGACCACACCGTCAAGTTCGGTTTCGATTACACCGACAACGACCTGATGAACTTCT
ACGGCCGCAACCTGTACGGCGCGTACGAGTTCGCCGATCTGGCTGCGTTTGAAGCCGGTA
CCCCGTCGGCCTACCAGGTGCGCGTCCCGCGCGCCGGCGGCAGCGTTGACGACATTCCGG
CCAAGTTCCACCTGAAGAACACCGGCCTGTTCATCCAGGACACCTGGGCGATCAACTACA
ACCTGAGCCTGATGTTCGGTATCCGTATCGACATGCCGGACTTCAGCACCCAGCGCCTGT
ACAACCCGCGCATCGAACAGCTGTACGGCTTCAACAACACCCAGCTGGTCGACAAGAAGC
TGTTCCAGCCGCGCGTCGGCTTCAACTACACCTTCGACACCGATCGTCCGACCCAGCTGC
GCGGTGGCGTTGGCCTGTTCGGCGGCGCTGCTCCGAACGTGTGGCTGGCAGGTGCCTACC
AGAACACCGGCCTGAACTACTCCGAGTACAACCTGACCCGCAACCCGGGTGGCTTCAGCT
TCGACGCCGACAACCCGTACATCCCGAACCCGTCGCTGGCCTCGGCCCGCCAGAACGTTG
ACCTGATCGCTCCGGGCACCCGTCTGCCGTCGGTGTGGAAGGCCAACCTGGCGTTCGACC
ACGAGCTGCCGTGGTACGGCATCGTGGCGTCGGCTGAAGTGCTGTTCACCAAGGTCAAGG
ATGGACTGTACTTCGACCGCCTGGACGTGATGACCCCGAATGCCAACCGTTCGGTCGGTC
AGGACGGTCGCGCGCTGTACTGGAACGACTACGGCATGAATGGTGCCAATGCCGGCCCGA
ACGGCATGCAGGCTGGCCAGAAGAATGGTCGCGCCTGCTCGGCGACCGATCGGACCTGCC
CGGGTGACCGCGTCAACCGTCCGGGTGACATCGGCGACGTGATCCTGCTGCGCAATACCG
ACAAGGGTCGCGGTTCGCAGGCTACCTTCTCGCTGGCCAAGCCGCTGACCGAGAACTGGG
GCTGGTCGCTGGGTTACACCTACACCCAGTCCAAGGAAGTGAGCCCGCTGTCCAGCTCGC
AGAACACCTCGAACTGGAACAACACGCTGAGCCTGAACGCCAACGACAACGTTGCGTACA
ACTCGCGCTACGCGATCAAGGACCGCATCACCGGTACCCTGGAGTGGAAGCACAACTTCT
TCGGTGACAACGCCACCCGCGTTGGCCTGTTCTATGAAGGCCGTTCGGGCCGTCCGTACA
GCTACGTCTACTACAACGACGTGAATGGCGACGGTGCCGGTACCAACGACCTGTTCTACG
TGCCGAAGGGCCCGGGTGACGTGATCTTCACCGGCGGCGCCGACATGGAGAAGAAGTTCT
TCGAATGGCTGGCGCAGAATCCGGAACTCGAGGCCTACCGTGGCAGCGTGGTCCCGGCCA
ACTCGCACCGTGCCAAGTGGGTCAACAGCTTCGACGTCCGTATCAGCCAGGAATTCCCGG
GCTTCGTGAAGGGTCACAAGGGTGAAGTCGCCCTGGACATCATGAATGTCGGCAACCTGC
TGAACAAGAAGTGGGGCCTGATCGACGACTACGGCTTCTACGCCACCCGTCGCGTTGCCA
ACTACTCGGGTATCGACCCGGCTACCGGCAAGTACCTGTACAACTTCACCGGCCGTACCG
ACAATTCCTCGATCCAGGAAAACAATAACGACAAGGGCAACACCGCCGTGTCGCGTTGGT
CGATGCAGCTGACCCTGAAGTACAAGTTCTGATCCTTCAGGGCTTGAAGCAGTAAGTAGA
ACGGCCGGGGAAACCCGGCCGTTTTCCGTTCAGGCGAAAGTCCTTGCAGGCCACTCTGCA
TCGGCGTAGCATCCAGAAATGTGCGCGGTGCCAACGCCGCCGATGCGGTCCCGGAAAGGC
GAACGCGGGGAGCACACATCCAACGGTCGGGCTTCCCGGCCGTTTTGCTTTTTAAGGGGG
CGGCAGTACAGTCGGAAACCTTGAAGGAAGCAAAAAATTGGACATGACCACGAACGAAAA
ATCAGCCCGCGCACTGCCGGTGCAGGACGCGCGGATCTACCCGCGCGGTGGGCTGGATGT
GCTGTCGCGGGCCGAAGTGGCCCGCCTGCGCGATGCCTCTGCCGGCGGCATGCACGAGCT
GCTGCGCCGCTGCGCGCTGGCCGTGCTGACCAGCGGCAGTGCCTCTGACGATCCGCGCGC
GGCGCGCGATCTGTATCCCGATTTCGACATCCAGGTGGCGCAGCAGGATCGCGGCGTGCG
CATCGACCTGGTCAACGCACCGGCCATGGCCTTCGTCGATGGCGAGATCATCCGCGGTGT
TGCCGAACTGCTGTTCGCCGTGGTGCGTGACCTGGCCTACATGGCCATCGAGATGGGCCC
TGCCTACGCGGCCGAGCTGGAGTCGTCCGAGGGCATCACCAACGCGGTGTTCGGCCTGCT
GCGCAATGCGCGCATCCTCAACCCGGGTGACCCGAACCTGGTGGTGTGCTGGGGCGGCCA
CTCGATCTCGCGCGACGAGTATCTGTACACCAAGCAGGTGGGCTATGAACTGGGCCTGCG
CGGCCTGGACATCTGCACCGGCTGCGGCCCGGGCGCGATGAAGGGTCCGATGAAGGGTGC
CACGATCGCACATGCCAAGCAGCGCCGTACCGTGACGCGCTACATCGGCCTGACCGAGCC
GGGCATCATCGCCGCCGAGTCGCCGAACCCGATCGTCAACCACCTGGTGATCATGCCGGA
CATCGAGAAGCGCCTGGAGGCCTTCGTCCGCATCGGCCACGGCATCATTGTGTTCGCCGG
TGGCGTCGGTACCGCCGAGGAGATCCTGTACCTGCTCGGCATCCTGCTGCGCGAGGAAAA
CAAGGACCTGCCGTTCCCGCTGATACTGACCGGACCGACCGTGGCGGCGCCGTACTTCGA
GCAGATCGACCGCTTCATCCGCCTGACCCTGGGTGACGCGGCCGCCGAGCGCTACGAGAT
CATCATCGGCGACCCGGTGGCGGTGGCGAAGAAGATGGCCAATGGCATCAAGCGCGTGCG
CGAGCACCGCCTGGCGCAGAAGGACTCGTTCTTCTTCAACTGGTCGATCGAGATTCCGTG
GGAGTACCAGCAGCCGTTCGTGCCCACCCACGAGGCGATGGCCGCATTGGACCTGCACCA
CGGGCGTGCGCCGCATGCGCTGGCGGCCGACCTGCGCCGCGCGTTCTCGGGCATCGTCGC
CGGCAACGTGAAGGAAGACGGCATGCGTCGCATCGAACAGTTCGGACCGTTCCAGATCCA
TGGCGACCCGGACATGATGCAGGCGCTGGACGCGTTGCTGCGCGCTTTCGTCGAGCAGCG
CCGGATGAAGATCTCCGGCGAATACCAGCCCTGCTACCAGGTGCTGGCCTGAGCCCGGGC
CGGTGCGATGGGGATCGCGCCGGCCGGGGTGGGAAGGTGCGGGTCGTCAAGGCTTTGACG
CCCGTCGCCCTGGATTGACCGTTCATCCTGCCGCCGCTTGCTGGTGGCGGGACGATGGCC
CATCGTGGCCACCAACACGCTGGGGAGCGTCCAATGTCTTTGCGCCGGCAAAACGGCTTC
ACGCTGGTCGAGTTGATGATCACGCTGGTCATCCTGGTCATTCTGGCCAGCATCTCCTAT
CCCAGCTTCCGCACCGCGATGCGCTCGAACCGGCTGACCACCACCAACAACGAGGTGATC
GGTCTGTTGTCGCTCGCTCGCAGCGAGGCCATCCGCAACCGCCATGGTGGCGGGGTGTGC
GGCAGCAGCAACGGCACGTCCTGCGATGGTGAGTGGAGCAAGGGCATGCTGGCCTGGGGC
GACGCCGATGGCGATGGCTCAGTCAGCGGCAGCGAAAGCGTGCTGCGCTTCTCCAAGGGC
AGCAGCAGCCTGGCGGTCGAGGCTCCCAGCCCAACCGTCATCACCTTCGATTCCCAGGGA
CGCCGCCGCGCGTCCGCCGACCAGGTCGTGAGCCTGGTGCCGCAAGGCTGCAAGACGGGT
GACCCCATGCGGACCCTGACCGTCCTGTTCTCCGGCCAGGTCCGCTCCACCGCAGGAACC
TGCAAATGAAACGTCGTCGTTCCGGCATGGGCGGGCCTGCCCGCAGTCGTGGCTTCAGCC
TGATCGAGGTGCTGATCGCGCTGCTGGTGCTGGCGTTCGGCCTGCTTGGCTTTGCGCTGC
TGCAGACCATGAACGTGCGGTTCGTGCAGAGCGCCAGCCAGCGCACCCAGGCCACCAGCC
TGGCCTACGATCTGATCGAGCTGATGCGCGTACAGCGCAGCGAAACCCTCAACGGTGGCG
AATACACCAAGGCCTCCTTCACTGCCGGCTCGGTCACCGCGCCGGCTGGCCCCTGCACCT
GGCCCAACAGTGCCGACGTGACAGCCTCCAAGGCGAACGTGGCGCGCTGGCAATGCCAGG
TCGTCAAGGTGCTGGGAGGCAAGGCCAGCGCCAACGTGACCGTCAATGATGGTCTGGTCA
CGGTGGGCATCGGCTGGGGAGACGAGCGATGGAACGCAGCCAATCCCGACAGCATCACCA
CGTTCACCCTGGTTACCCGTCTATGAAGCGCGCGCCTTCCGCTGCCAGCCATGCGGCTGG
CCTCTCGCTGGTTGAACTGCTGATCTCGCTGGTCATCGGCCTGGTGCTGATGCTGGGCGT
GACCCAGATCTTCATGGCTTCGCGGGCGGCCTCGCAGCTGTCCGAAGGTGTCGCGCGCAC
CCAGGAGAACGCCCGATTCGCATTGGAGTTCCTCGAGCGCGACATCCGGATGGCCGGGCA
CATGGGCTGCGTGAATGACCAGGCGCACCTGGTGCGCGCCCAGGACAGTGTCAAGGTCAA
CATTGCCGGCGTGAAGTCGGGTGATGGCAGCCCGATGGACTTCTCGGTGCCGATCCAGGG
TTACGAGGCACAGGGCACCGCGCCTGGCAACAAGCTGACCCTCGGCGCAAGCTGGGGGGC
TGCCGGCAGCACGCCGTCGGCGATCACCAATCTGAAGCCCAAACCGCTTGGCGGCAGCGA
CATCATCGTGATGCGCTACCTTGCGCCGGAAGGCTCGCCGGTGCTGTCCATCGGCTCCGG
TACTTCGCCGGACATCACGATCGCCAGTGACGCGGCGGCCCGCCTGTCGGCCGGTGCCGT
CACCACGCCCTCGGCGTTTGCCGTGGCCGATTGCAGCAAAGTGGACGTGTTTGCGGGAAA
AATCGCCGGCAGCACGATCACGGCCAGCAAAGCCGATCTCTCGGCGTATTCGGCCAACAA
CGCGGTGACCATGGTCTATCGGGTGGAATCGATGGCGTACTACGTGGCAACGAATACCGC
CGGCGAACCCGCGCTGTACCGCGCGCGTGGCGCTGGCGACAACACGTTCGCCACCGGTGA
GGAGCTGGTGGAGGGCATTGAGAGCCTGCAGTTCCTCTACGGCCAGGATACCGAGACGGC
GATCAGCAGCACCGCGCCGCCGACCGGGGTAATCGCCTTCCAGAAGACTGCCAGCGGGGT
CAGTACCGGTACCGATGCCGCCGCTGTCGCTGCGTGGCGACGGGTTGGCCTGGTGCAGTT
TGGACTGCTGGTGCGCAGCCCGCAGCGCGCCGCGGCCGAGCAGGCCAATACGGCCGTGGC
CCAGCTGGGCGTGCTCGGCGTTGGCTTCAATCCGCCCACGACCTACGACGATCGTTACCG
TGCCTCCTACGAGGTGTCCGTGGCACTGCGCAACCGACTGTTCGGGAACTGACCCATGAA
GCCCTCCGTCTCCCGTCGATTCCAGGGGCGTACGCAGCAGCGCGGTGCGGTGCTGTACGT
GGCTCTGATGCTGTTGATCCTGCTGTCGCTGATCGGCGTGGTCGGCATGCAGGTGGCGAG
CATGCAGGAGCGCATGTCCTCCAACTACCGGGCCGCCAACGTGGCGTTCCAGGCCAGCGA
GCGGGCGGTCCGTGACGCCGAGCGGTCGATCGAGGAGATCGACAACAATACCGGCGACGG
CGGCTCGTTGAAGGCTGACGCCATCAAGCGCATCTGCGATGACGGCTTCGATCCCACCCG
CTGGGTGGGAGAGCAGAAACTGTCGGCGGCGCCGGTGGTTAGCGTGCGCCGCATCGACGC
CTGCATCCAGGGCGAATCGACGCTGGGCATGGGCACGCCGGAAAGCGAAGAGCCCACCCG
CGTCTACCAGATCACCGCGTTCGGCTCCGATCGCGATGCCGCCACCAGCAACGAGGGTAC
TTCCTCGGCGGCTGTCGACACTGTTTTCAAGCTTTGAGGAACGCGGTCATGGCGACCCGA
AAGATCAAGATCCTGGCCGGCTCCGGGCTGTTGCTGGCGGTGGCTGGCGGCACCTGGCTT
GCGATGAACCTGTTCGCCGCGCAGGCGCAGGGCACATTGTCGCAGCACCCGATGAACCTG
AAGGTCTCCGCGCCGCCGTCATTCATCATGGCGGTGGACGATTCGGGTTCGATGACCTTC
CAGACCCAGTTCCCGGGGCAGGACGGAACGGCGTGCTGGCACTACGGGAGGAAGAGTTTC
TTCCGGTCGGCCGGTGTTCTCAACACGCCCGATGACGTACTCCCCACCTATGATCGGTGG
GGCAATGCCATCCAGACCGGCGAATGCAGCTATTTCTACGTGTTGCCGGGCGCCCGGATC
AACAACTACAACGGCATCCCCGCTCTGGATGTCTTCGGGTTCGCACGATCAGCGGCCTAC
AATCCAACCTACTACGACCCCGCAATCAAGTACGAGCCCTGGTTGCGGATCGTAAATGAA
GAGGTGCAGTCGTATCCGGACGCGAGCACGTCGGCCACCCTCATCGATCCTCGTGAGACA
GATACACTCGCGATCGCCAGCAGCTATCTGGGTACTTCGTCCTGGGACGTCCAGAGGATG
CAGGAAGGGATGACGGTACCGGCCGGGCAGTCCTACAGGACTGCAAGCAGGGCCAATGGT
AATTTTGGCAACGAGAACGCCAATACGAGAGGCACGACCTGGAGCTCGGCGGGCTATGCG
TCGCTGCGCTATGTGCCCGCAACGTTCTACATGCCGTACACCAGCGATGGTGACGCCTAT
CCGCAGTTGCCAGGCACTGCCAATGCGTATGCAGGTATCCAGCGAACCAAGGTCACCGGC
GCCTGCGGTTCCGGATGTGACATGTGGAAGTACGTCATCGGGACCGGTGATGCTGCCGCA
TTGCAGAACTTCGCCAACTGGTACTCGTACTACGGTAACCGCAACCGGGCGATGATCGCC
GGCATGACGCGCGCATTGAATGTCAATGACATGTATGTCGGGTATTTCCGGATCAACGAT
TTCCAGAATTACAACAGTTCGACAGACTCCAACAAACGGCTTGCGATCCGGGACATGAGC
GTGATCGGGCAGAAGTCCGCGCTCTACAGCAGCATGATCGCGCTGACGGCCAGTGGTGGC
ACGCCGAATCGACATGCCGTCAACGCTGCGGGCCTGCAGTTCATGCGGACCGATGACAAT
GCCCCCATCAAGCTGTCCTGCCAGAAGAATGCGGTGATGCTGTTCACCGACGGCTACAGC
AACAATGGCAACAACCTTTCGTCATCCCTCGCACCTGCCCCGGGCAACGTGGACGGGGAC
ATGGGGACTCCCTTCTCGGATGGCAATTCCAACACCATGGGTGATATTGCCGCGTACTAC
TACGTGAACCCGTTGCGAACCGATGATCGGATGCCCCGGGGACAAGTGCCAGTGCCGGAG
CAATGTGCGACCAGCACTGACAAGTCGCTGGACTGCAAGAAGGACCTGCATATCAACTTC
TACGGGATCACGCTGGGCGCGCGTGGCAATCTGTTCGATCCGAACAAGCAACAGAACCCG
TATACCGATTCGGCGGTCTACAGCAACTGGCCAAGTCGCCAGAACGACAACCCCAGCACC
GTGGATGACATCTGGCACGCCGCGACCAATACCCGCGGTGAGTACATCAACGCGCGTACT
CCGGCAGACATCACCACGGCCATGCGCCGGGTGCTCTCGTCGGTCACCTCCGGGCCAGCG
CCTTCGGGCAGCCAGGGCCTGACCGGCGCGCGTATCGGTACCGGGTCGCTGGCGGTCACG
CCCCAGTTCGAAGTGGCCAACGAGGAAACCGATTGGTTCAGCCGCCTGAAGGCATCCAAG
CTTGCGGTGAACGACAAGACGCAGCAGACCGAGTACACGCAGGTGTGGGAAGCGGCCGAG
AAACTGGGCGCGCAGCGTTCGCGCACCATCGTCGCCACCAAGGGCAATGCTGCAGTTGAC
TTCAGCAGCACCAACATCGCCTTCACCGATCTCTGCAACAAGGACGAGAAGCAGTATCCG
GGTATTGCGCGCTGTTCTGCGACCGAGGCTGAAAAGCTGGGCGGCGACATCGCCACGGCC
ATGGCTTATCTGCGCGGCGACGCATCACGCGAAGTGCGCAACTCGGGGGGCATCTATCGC
ACCCGTACCACCGTGCTGGGTGACATCGTCAATTCCAGCCCGGTGATCAGTTCGCCCCGC
GACGACTATGGCTACCAGCGCATCAGCACCGCGATGGCGACTTCGTATGCGACGTACCTG
ACCCGCAAGCGCAACAATGGCCGCTACATGGTCTATGTCGGTGCCAATGACGGCATGCTG
CATGCCTTCGACGGTGGCATGAACGGCAACGGCGTGAGTGACAGTGCCGGAGGCAGCGAG
ACCTTCGCCTACATCCCTGGAACCGCGCTGGGGCACATGGCCAACCTGCTGTATCCCTAC
GTGGCGGCCAACAAGTCCGACCAGCGCTTCCGTCATCGCTACTACGTGGATGGACCGATC
GCGGTGGCGGACGCGCAGATCGGTGGCAACTGGGCCACGGCACTGGTCGGTACGGCCGGC
GCCGGTGGGCGCTCGGTGTTCGCGCTGGATGTAACCACGCCGTCCAGCTTCGGCACCGGC
AATCGCCTGTGGGAAATCAGTGACGTGACGCCGGGGCTCGACAGCACCATCAAGGCGAAC
ATCGGCCATGTCCTTGGCAAGCCGGTGATCGTGCCGGTGAAGGAAGGGACCGGGGTGGCG
TGGAAAGCGATCTTCGGCAACGGTTACAACAGCCTCAGCCGCAAGGCCGTGCTGTTCGTG
GTCGACCTGGGATCGGGCGCGGTGCGGATGATCACTGCTACCGAGGCCGCAGCAACCGCA
CCCGCCGGTGACAATGGCCTGGGCAACATCGTGGCTGTCGACCGTTGGCGGGCCGACAGC
GCCGGTGGGACGGGGCGTGTACGTGGCCGTGACGGCCTGGCGGACACGATCTATGCGGCC
GACCAGCGCGGCGCGCTGTGGAAGTTCGACCTGGAAAGCACGGCAACCTCGGTCACCACG
CCGGTGTTCACCACGGCGCGCCAGACCAACAACAACAACCAGGTGTATCGCCAGCCGATT
ACCGGTGGCATGACCGCCGTGACCGGACCCGGTGGTGGCGTGATGCTGGTGCTGGGTACC
GGCAGCTTCTCCTTCGACAATGACCCTCAGGATCTCACCGCGCAGTCGCTGTACGGTGTC
AACGACACCAGCAAGGACCAGCCGGAGGCCACGATCGTGCCCGCCAATCTGGTGGCCTAT
ACAGTGACCACCACCAACAAGTTGCGCACGGTCACGGCCACACCCTTCTCCGGGGCGGCG
CGCGGATGGAGCATTGCACTGCCCGGCGCAGGTGAACGCTTTGTTGGTAATCCTGCCGTG
GCGTCGGGAACGGTGTTCATGCCGACCTACATGCCCACCGCGGGTGGCCGTGGCTGTTCG
ACCGAGGGAAGCAACTGGCTGTTTGGCCTCAATCCGATCTCGGGTGTTGCATCGCTGGAG
CAGGCGCGGGTCGGGTCCATTACCGGCACGCCCTACGGAGCGGGCACGGCTGGCGTGAGT
CTCGACACCGGCGGCACCGCACCGGTGAAGGACGTCAATGTCTCGGTGATGCCACGCCTG
GCAAAGGGTGCCGATCGAGGCGGACGTGCCTGCTGGATGGCGGTCAATGTGGCGGGTGCT
CCGACGATGTACGTGCCTTATCCCTGCGGTCGCCAATCCTGGCGCCAGATCCAGTAACGA
AGACATGCCCATGAGCCTGAACACTCTTTCCCGTACCCTGCGTCGTCCCGGCAAACAGCA
CGGTTTCTCCCTCATCGAACTGATGATCGTGGTGATCGTGCTCGGCATCCTGGCCGCGAT
TGTCGTTCCGTCGTACCAGCAGTACATCCGCCAGTCGCACCGGGGCGTGGCCAAGGCGGA
CCTGGTGGAATACGCGCAGCGTGCTGAGCGCTACTACTCGGTGAACAACACCTACTCGGG
CTTCGCGCTGCCCAGCAAGGTGTCGCCGCGCGAGGGCGGGACCACACGGTACGCGATCAC
GTTCGATGGCAAGGCGTCCTCGTTCACGCTGACTGCGACGCCCCAGGGCAACCAGACCAA
GGACAGCTGCGGGACGCTGAGCGTGGACCAGGCCAACCGCAAAACGGCCAGCGGCACGGT
TTCCGATTGCTGGTAAATCAGGTGTTGATCTTCCTCTGAACGCCCAGTACAATGCGCCTC
CCCGCCCGAATAGCTCAGCCGGTTAGAGCACTTGACTGTTAATCAGGGGGTCGTTGGTTC
GAGTCCAACTTCGGGCGCCAGATACTGCAAAAGCCGCGAGAAATCGCGGCTTTTGTCGTT
TTGGCCCGTCAGCAGGGAAGGGTGCGGTCGACACGCTCGCTGCGGATGCGGCCGCCGTTG
TTGATGACCAACCTGCCATGCAGCCGGTCTCCTGCGCAGATGCGCAGTGTCAGATTGGCA
CCGGGACTGCGCCCGTCAGGCTGGAAGAACAGCAGCGGCCGTCCACCGCTGGCCTGGGCG
ACGATGGCGATGTCGGTCCGGCCTTGATGGTGGATCAGGATGTCCTGGGCGGATGCTGGT
GTCCCCCGGTGCCTGCCGCTGCGATAGATGATCCACCCTGCGCTCCAGTCGCGGGAGCAC
TGCTCACCGTCGTCGCTGGCGCACAGCCCGATCAGTTCGCGGCGCTTCAGGGCCTCGCTT
CTGGCGCTGGAAAGACTGGCATGCAGGGTCAGCTGCAGGGCGTCGGCGCGTTGCCGCAAC
AGCACCGGGCGCAGGGCCGGCCAGCCCACGGCCAGCAGAACGGAAAGGATGGCGATCACC
ACCAGCATCTCGACCAGATGCACGCCGCGTGATGCTGAACGACAGTGGGCGGGAGTGCGA
TGCATGGCATCAAGCCTCGCGCCGCAGCGGGACGGCCGCCATCAGGCACTGCCGCGCCCG
CCTGCCCGGAAAGCCCTCAGCCGGCCGTCACCCCTTGCCCCGTATACTTGTCTTTCCCGG
GAACTGGCAACACCATGAGCGACCGTTTCGAACTCGTCTCGCCGTATTCGCCGGCGGGCG
ACCAGCCTGATGCCATCGCGAAGCTGACCAGCAACTTCGAGGCGGGCATCGCCAAGCAGA
CCCTGCTGGGCGTCACCGGCTCGGGCAAGACCTACACCATCGCCAACGTCATCCAGAACG
TGCAGAAGCCGACGCTGATCATGGCGCCGAACAAGACGCTGGCGGCGCAGCTGTATGGTG
AGTTCAAGGCGTTCTTCCCGCACAACGCGGTCGAGTATTTCGTCAGCTACTACGACTACT
ACCAGCCGGAGGCCTACGTGCCTTCGTCGGACACCTTCATCGAGAAGGACAGTTCGATCA
ACGAGCACATCGAGCAGATGCGGCTGGCCGCGACCAAGACCCTGCTGTCGCGCCCGGATG
CGATCGTGGTGGCCACGGTGTCGGCGATCTATGGCCTGGGTGCGCCGGAGGACTACCTGT
CGCTGCGCCTGATCCTGTCCAAGGGCGAGCGCATCGACCAGCGCGACCTGATCAATCACC
TGACCCAGCTGCAGTACACGCGCAATGAGTACGAGCTGCAGCGCGGCACGTTCCGCGTGC
GTGGCGAAGTGATCGACGTGTTCCCGGCCGAGTCGGACAGCGAAGCGCTGCGCATCGAGC
TGTTCGACGGCGAGGTCGAGAAGATCACCCTGTTCGACCCGCTCACCGGTGAGACGATGC
GCAACATGCAGCGTTTCACCGTCTACCCCAAGACCCACTACGCCACTACCCGCGAGCGCG
TGCTGGCCGCGGTGGAAACGATCAAGGTGGAGTTGAAGGAGCGGCTTGAGCAGCTGTACG
TGGAAAACAAGCTGGTGGAGGCGCAGCGCCTGGCACAGCGCACCCAGTTCGACATAGAGA
TGATGGCCGAGGTCGGGTTCTGCAACGGTATCGAGAACTACTCGCGGCACCTGACCGGCA
AGAACGCCGGCGAGCCGCCACCGACGCTGTTCGACTACCTGCCGCCGGACGCGCTGCTGG
TCATCGACGAATCGCACGTGACCATTCCGCAGATCGGCGCCATGTTCAAGGGCGATCGCT
CGCGCAAGGAGACCCTGGTCGAGTTCGGATTCCGCCTGCCGTCGGCACTGGACAACCGAC
CGCTGCGTTTCGAGGAATGGGAGGCGCGTTGCCCGCGCGCGATCTACGTGTCCGCCACGC
CGGGCCCGTATGAGTACCGCGAGGCCGGCGACGAGATCACCGAGCTGGTGGTGCGCCCGA
CAGGCCTGATCGATCCGGTGGTGGAGATCCGCCCGGTGGGCACCCAGGTCGACGATCTGA
TGAGCGAGGCCAACGCGCGCATCAAGGCCGGTGACCGAGTGCTGGTCACCACGCTGACCA
AGCGCATGGCCGAGAACCTCACCGAATACCTGACCGAACACGGTATCCGCGTGCGTTACC
TGCACTCGGACGTGGATACGGTCGAGCGCGTGGAGATCATCCGCGACCTGCGCCTGGGCA
AGTTCGATGTGCTGGTGGGCATCAACCTGCTGCGCGAAGGCCTGGACATGCCCGAGGTGT
CGCTGGTGGCGATCCTCGACGCCGACAAGGAAGGCTTCCTGCGCTCCACCGGTTCGCTGA
TCCAGACCATCGGCCGCGCCGCCCGCAATGTGCGCGGCAAGGCGATCCTGTATGCGGACA
AGGTGACCCGCTCGATGCAGGCAGCGATCGACGAGACCGACCGCCGCCGCGCCAAGCAGG
TCGAGTACAACGAAGAACATGGCATCGTGCCGCGCTCGGTGGCGCGCCCGATCGTCGACG
TCCTCGAAGGTGCGCGTTCGGATGCGGCGGAGAAGGAAGCCAAGAAGGGCAAGGGCAAGG
GCAGGGCGGGTGTTGCCGAGGACGGAGCCGATTACCGTTCGCTCGGTCCGGCCCAGCTGG
CGGCGCGTCTCAAGGCGCTCGAACAGCAGATGTACCAGCACGCCAAGGACCTGGAATTCG
AGGATGCCGCACGCGTGCGTGACCAGATCCGGCAGCTGAAGGAAGCGAGGCTGGGCTGAA
CGCGGCGGTGCAGCATCTTCTTCACAAAAGTGTTGCGCTTCACGGCCGGCATCCGTAATA
TACGCGGCCTGCACCGACGCAATCGCGGACGTTCAGAAGCAAAAACGGGCGGTTAGCTCA
GCGGTAGAGCACTACCTTGACATGGTAGGGGTCACAGGTTCGAACCCTGTACCGCCCACC
ACGAAGTCTCCGGAAGGAGGCTGTCGTGAACTGAAGAGCCCGGCCCTGGCGCCGGGTTTT
TACGTAGCAAGGCCAGCTTTCGGGCGGCAGGAACAAGATGGGCGGTTAGCTCAGCGGTAG
AGCACTACCTTGACATGGTAGGGGTCACAGGTTCGAACCCTGTACCGCCCACCACCTGGC
TCCCGGCATTGCCGGTGCAGCGGTGGATCACGATGAAAGCCGGCCCTGGGCCGGCTTTTT
CGTTTACGACGGTTGCCGGTGCCGAGCGTCAGCGCTGGGCAACCCATTCGTCGATGCTGA
TCATGCGCTGCAGCCGCCAGTGCCCGTCCACGCGTTCCCAGACCTGCGCGAAGCGCGCCG
AGCCGGCTTGCCGCTGAGGGGCGTCGGCCTGTGGCGGCTGATTGCCCACGCGCAATACGC
GATCCTGGCGTAGCCGGTACAACTGCAGGGTGGCCGGGGCCGCTTTCCGATCCGGCACCG
ACGATGTTTCTGCCTGCCCGGTGTCGGCCTGCAGGATCTGGCTGCGCAGGGAGGCATCCC
CGGCGTCGGCATCGCGGCCGAACAGGCCAGCGCACAACAGCAGCAGGGCAAGCATCGGCA
TGGCACGGTGCTCCGGAGAAGGGAGTCCAGCGTGGCACTGCCCCCTGCGCTGTGAAACCG
GTATGCGACGAAAGCCGGAAAAGCGCCCGCCAAGTCGCTGCGGGAAGGATGAATCCGGGC
CAGGAAGTGCCGGGCCGCGCTTCAAGGCGGCCCGGCGTGGTGGGCCACTGCGGGGTGGCC
CGGTCATGGCCGCGGCGCTGGCTCAGCTCCGCGGCGGGTGTGGCAGGTCAGCGATGCCGA
CCCCATGCACGGATCCGGTTACAACGGATCGCAGCACAGCAGCTGGCCGTGCTTGCCCGC
GTTGCCGAACGGGCACTGCGGGTGTGGTTCGCAGCCCGGTGCATATCCGGTCTTGGGCGA
GACGGCGAAGGCCTGGCTGGCGCCGAAGGCCATGGCCGCGACAACGACGATACCGGCGAC
GGACGAAAGCACTTTCTTTCCGATCATGTGTATCTCCTTGGTTGGCGTTGTGGAGTTGCA
GTTGCCGAAGGCACGGGAGTGCCGGTTGTGGCGCGAATGCGGTAACAGGGGGCCGCGACG
CAATGCGCGGCACGCGGGATCAGGGCAGCGCCGGCTTCGGTGCGAGCGACGCGACGGCAG
CCTGCACGACCTGGGCGTCGAGCTGGCCGACATGCTTGTAGGCAACGCGGCCATCGGCAG
CCAGCACCATCAGCATCGGCGTGACGGTGGCGCGATAGCGCGTGGACGCGGCGGCTTCGT
TGTCGATGGCGATCGGGAAGCGCAGTGCATGTTTGCCGGCGTAGTCCGCCAGCTGGTCGT
ATGGCGGCATGCCGACACCGACCAGTTCGCTGTTGCCGCGGGCCGCAGCGATCTGTTGCA
GCTGCGGTACCGAGGCCAGGCAGTAGCGGCATGCGGTGGAGAAGAAATAGAGGATCTGCG
GAACCTCGCGGGCACCGCCGATATCGACGAAGGTCTGCTGCGTGGTGCGCAGCGCCAGCG
CATCCGGGCGACTACCCAGTTCGAGGCCATGTGCTGCAAGACGCATGTCCTGCAGCTGCG
TGGCCATCTGCTCATTGATCTGCCGCAGCTGGCGGTTCTGCCATCCGAGCGCGATGACCA
GCACGGACAGCAGCAGGGCGACAACGGGGAACAGGACGCGCTTGAGCATCGATCATCCTT
GAACACAGCGTTGGGTCGAACATACCCGAACTGGCGCGCAGGTTGTTAAGCGGATGTTCC
CGGCACATCCTCCGACGGAGCGCATGTACTAGAGTTGTGCCCGCGCAGGCATGCGTGCAT
GCCCTCCACCCATCCCCAGGATCTTTCAACGATGAGCGATCATGTGCCGGTTTCCAGGCC
CAATCCGTTCTTTGAACTGCTGTTCGGCGGCAACATGCTGGAAGGTACGTTCAAGGCAGT
GATCTGGGTCGCCCTGTTGTCCGCTGTGCTGGCCTGGACCACGTTCCGCTGAGCGGGGGC
GCGGCACTGCCGCCGCGTTGCGGCAGGCCGGTGCTCAGGCGCTGAAGGCCTGGCGCAGGC
TGCGCAGGGTGGCCTGCCGGTGCTCTTTCGCGCTGGCCTCGCCCATTTCCAGTTCCTGCA
GGCGCAGCCCGACCAGGGTCATCGAAAGCGCGTATCCCCGGGCCGCGTCGGCAACGCGCG
ACTGGCCGAGCGCGCGACGTGCAAGCGCGCTTACGTGCTCAAGGTCGGGCATCAGGCCAA
GGTAGACGCGTTCGGCGCTGTCCAGATCGGGGGCTCGCAGGATCGCGTGTGCTTCGGAAG
TGGGGGAGACGGAGGCCATGGGGAGTCCTTGTCCGTAGCGGGTGCTCGTTCAGAACGAGC
GCATCAGGGAAATGAAGGCCGATGACTGAGTGCCGCGTCGTGCCATCGGGCTGTCCTTTA
CTGCATCGCCGAGCCACTGGTTGGCGACCACGCCGGTCGCGCGTCACTTCGTGCCCAGGG
GCGTGCTGACCGCGATCTGCAGGCTCGGTGATGTCGCGCTGCCCGGGTTGTAGGCGGCAA
GTCCCGAGCGCAGCGCTTCCTCATCGCTGATGCCGTAGTAGTAATCCAGCAAGCGTGCGC
TGGAGTGGACCACGCCGACCTTGGGCACCCAGGTGAAGCGACCAGCCTGGATCGGATAGC
TGTAGTGCAGGCGCGACTCCATGCCACCTCCGTGCCCGGTGACCTCGCGCATCACGCTGG
CCTCGACGATGCCCCAGTCGGCGCTGTATTCACCATTGATGCCGGCCATGGCGGACATCT
GCCGGCTGTGCAGGCGGCGCAGCTGAGGATCGTTCACGTCGTCGGTCTTGAAGCGCAGCG
TGTAGGGCGTGACCGCCGCCGACAGGCGCAGGCCCTCGCGCTTGTACAGGTACATGCCCA
GCGAGCCCGGGCTGGCGAAGAAGCGCTGGCCCTGCCAGGCAATGGACGGGACCACCAGTG
GCTTGACGTCGTAGTGCGCATACGCGCCCGAGGTCGCGCCAGCACTGATGCCGGCCTGTA
CGCCCGGGTTGCTGTCGGCGGCCTGCGCGAACACCGGCAGGCCAAAGGCAGCGGAGAACA
GCAGCGGGCGCAGCAGGGTCGAGGGCAGTGGCGGCATCGGTCAACGACGTTGCGGAGGAT
GGCTGCGCATGATGGGGGAGCAACATTGTCAGAACATTGCGTCGGCGCATCCGCCAGGCC
GAAGCGGAAAAAGTGGGCGCCAGGCACTATGATCGGCACCGTTTCCGGTAGCCGAGCCCC
CGATGCGCATCCTCCTGGTCGAAGACGATCCTGACCTGTCCCGTGCCCTGCAATCGGGGC
TGGAGCGGCAGGGCGTGGTCGCCGATGTGGTTGGTTGCCTGGCCGAAGCGGCCATCGCGC
TGCGCGAACCGGTGCACCAGCTGATGCTGCTCGACCGCCAGTTGCCTGATGGCGATGGCG
CTGGCTTCGTTGCCGTTGCGCGGGCCCTGCGTCCGAACCTGGCGGTGATCATGCTGACGG
CCAAGGGCACGCTGTCGGACAAGGTCGAGGGCCTGGATGTCGGCGCCGATGACTATCTGG
TCAAGCCGGTGGCAATCGAGGAACTGATGGCGCGCATCCGTGCGGTCTCGCGACGGCCCT
CGGCAATGGTGACACCACGCCTGCATCTGGGCCGGCTGGAGTTCGATTTCGAATCGCTGC
AGGCGCAGGTCGATGGCCAGCTGCTGGCGCTGCCCCGGCGCCAGGTGCTGGTGCTGCAGG
CGCTGGCGATGCGGCAGGGGCGTACCGTCACCCGCAGTGCACTGGAGGCGGCGGTGTACG
GCTTCGATGACGAGATCCAGTCCAATGCACTGGACGCGCATATCTCCAAGCTGCGCAAGG
CGCTGCAACAGGCCGGGGCCGGCGTGGAGATCCATGTGATCCGCGGCGTCGGCTACCTGC
TGGCGGAGGCCTGAGATGGCACGCCCGATCCGTTCCATCACCCTGGGCCTGGCCTGGCGC
CTGTTCCTTGCGCAGGCGTTCACCGTACTGTTCGCGGTGGTCGCGCTGATCCTGACCTGG
GGTGACAAGGACACCTGGGGCATGGACATGTTCACGGCCGAGGCGGTGGCCAAGGCCGTG
CACAGCGAAGGCGGCCGGTTGGAACTGGACCAGCCGCGCTGGGACAAGCTCAATGCCGGG
GCCGGCGGCAACCTCTGGTTCGCGGCGGTTGATGACAGGGGCACGTGGCTGGAGCGCGGC
ACGATTCCTGCGGTCCACGCGCCGTTGCTGGCACGCTTGCCGACAGTGGGCGCCACCGAA
CTGGGTTCACTGGTGCCACCCTATCTGGACGTGGCGCGGGTGATGATCCGCAACGAGGAT
GGACGCCGCATCACGGTGATGGTCGGTGGTGCTCCAAAGGGCGGGTTGCTGGATGGCGCG
CTGATGGTGCTGCGCCTGATCGGCCTGTGGTTCTTCCTGCCGTTGATCGTGGTCACGCTG
CTGGTGATGCCGACGGTGATCCATCGCGCGATGCGCGGCGTGCGCCGCTCCGCGCAGCAG
GCCAAGGAACTGGACATCGGCCAGCCGGGCGCGCGCCTGGATGCGCAGCTGGTGTCCACC
GAGGTCGCACCACTGGTGGAAGCGTTCAACGATGCGATCGACAAGGTGCAGCAGGGCTAT
GCAGCGCGCGACAAGTTCCTCGCCGATGCCGCGCATGAGCTGCGCGTACCGATCGCGGTG
GTGCAGGCGCGCCTGTCGCAGCTGCCGCAGGGTGAACTGAAATCGCAGTTGCTGACCGAC
GTCGCCCGCCTCGGCAACGTGGCTGAGCACCTGCTCGACCTGCAGCGTCTCGATCGCAAT
GTCGGCGCGCTGCAGCGGCTGGACCTGGCGTTGCTGGTGCGCGAGGCGGCCGCCGATCTG
GCGCCGCTGGTGGTCGGCGCCGGTTATGGCTTCGAGGTGGATGCGCCGGAGTCGCCCGTG
TGGATCCATGGCGACAGCCTGGCGCTGGGGCGGGTGATCGCCAACCTGGTGCACAACGCC
ATCGTCCATGGCGGCGGGCGCGGCACGATCTGCGTGCGCCTCGATGCACGCGGCCTGCTG
GAGGTCAGCGACCAGGGCGCCGGCATTCCGGTCGGCGACCGCGAAGCGATCTTCGAGCCC
TTCCACCGCCTGCGTGCAGCCGGCAGCGGCAGTGGCCTGGGCCTGCACCTGGTGAAGGAA
ATCGTGCAGCACCACGGTGGCTCGGTCAGCGTTGGCGAAGCGGCTGGCGGCGGCGCCAGC
TTCAGAGTCAATTTCCACCGCGGTACCGTACGGCGCTGACAGGCGCACGGGGAAAGGCCC
GATAGGCAGCCTGCGGCCTCCAGCGGCAGGCTGGGGAAATGGTTCCCGATCGATCCGCCC
CGGCCCTGTTTGGCTTTGGCTGCGCTGCAGGCCTGGTGCTGGGGGCGCTGGCCTGCGTGC
AGATGCCGATGTTGCTGCCGCTGTGGCTGAGTGTGCCGATGGCGATCGCCGGCGTCGGCG
GCTGGCTGTTGCCCTGGCGCGGCCGTGCCTGGGCCGCGGCCCTGCTCGGCCTGGCCTGGG
CAACGGTGCACGGGCACTGGGTCCTGCATGGCCAGCTGCCACCCGGCGCCCCACCGCAGG
ATGTGCAGGTGCGGGGCCGGGTTGCCGACCTTCCCCGGCAGGGGCCCGGCTACACGCGTT
TCGTGCTGCATGTCGAAGATGCCGGCGCGCTGTCATCGCTGCGTGGCAAGCGCCTGCAGG
TGACCTGGAACGATCCGTGGCGCGGATCGCCGGCGCACGAGGCGGAGGGCGGGCGCCATG
CGGTTCGCGCAGGATCGCATTGGCAGTTGTCGCTGCGCGTGCGCGCGCCACGCTCGCGGA
TCAATCCCGGCGGCTTCGATGGCGAGCGCCACGCCGTGCTGCGGGGCATCTCTGGCAATG
CCTCGGTGCGTGATCCGGCCCGTGCGCGGGAGTGGCTGCCGGCGCAGGGCCTGCAGGCCT
GGCGGGAACGCAGCAGTGCAGCGATCGCCGTGCAGGTGGCACATCCTGCCGCGCGGTTCG
TGCAGGCGCTGGCACTGGGCGATACCCGTGGCCTGTCCGATGCCGACTGGGAACACCTGC
GCGCGCTGGGCCTGACCCATCTGGTCGCCATCTCCGGTTTCCACGTGGGCGTGGTGGCTG
GCTTCGGTGTACTGCTGTGCCGCTTGTGGTGGTGGCTGTGCCCGTTGCTGGGACGGTACT
GGCCACGGCCGCAGGCCGCCGCATGGGGAGCGGCGCTGGCCGCAGCCACCTATGCCGTGG
CGGCGGGTGGTGCGCTGCCGACGGTGCGCGCAGCGCTGATGATCGGGCTGGTCGCACTGG
CCAGGGCCGGGCGTCGCCCGGTGGGCGCAGGGCAGGGGCTGGCGTTGGCCGCGATGGTGA
TGCTGTTGCCTGCGCCGCTGTCGGTGCTCTCGGCTGGATTCTGGCTGAGCTTCGGTGGCG
TGCTGTGGCTGCTCTGGTGCCTGCCGAGGACGGGGCCGGAGGGAATCGGTGGCGGGCTGC
GCGGGTTCCTTGCCGCGCAGGGTGTTGCCAGCCTTGGGCTGCTGCCGCTGTGCATCGCCT
TGTTCGGCGGGACCGCGCGGCTGGGGCCGCTGGTCAACCTGCCGATCATCCCGTGGTGGA
CAATGCTGGTTGTTCCGCTGTCGCTGCTCGGTACCGGCCTGCACGTGCTGCATGACGGCG
CGGGGCGTTGGGCCTGGCGTGCCGCGGCCTGGCTGTTCGAGCTCAGCTGGGGGGCCCTGC
AGCCGTTGGCGCTGCATCCGCAGGCGATGTGGTGGCTGGCCGAGGCGCCGCGCTGGGCGC
TACCCGTGGCCTTGCTGGGCGTGTTCTGGTGGCTGCTGCCGCGCGGCGCCGGCGGTGGCC
TGGCGGGCCTGCTGCTGTGCCTGCCGCTGCTGTGGCCGGCCCGGCATGCACCGGCCGCGG
GGGAACTGGAGCTGCTGGTGCACGATGTCGGCCAGGGCACGGCGGTGCTGGTGCGCACGG
CACGGCACGCGCTCTGGTACGACGTGGGGCCGCCGACTGGCGGCGAGGGCAACGAACGCA
TCCTGGTCCCGGCCCTGCGCGCGCTCGGCCAGGGGCCGCCCCGGCAGGTGATGCTCAGCC
ATGACCACCTGGATCACACCGGCAGCCTGCCCAGCCTGCGACGGCAGTTGCCCGGGCTGC
AGCTGCTGGCGCCACCGGGCAGCACCATCGGCGGCGCCACGCCCTGCCAGCAGGGGATGC
GCTGGGAGTGGGACGGGGTTGATTTCCAGGTCCTGCACCCGGCGCCGGGCGGCCGGCAAG
CCGAAAACGAGGACAGCTGCGTGCTGCGCATTGCCAGCCGTCACGGCGTGGTCCTGCTGC
CGGGTGACATCGGTCGACCGGCCGAGGGGGCGCTGCTGCAGGCGTACCCGCACGCGCTGA
GGGCGGACGTGGTACTGGTGCCGCACCATGGCAGCGGCGGCAGCTCCAGTGCGCCGTGGG
TTGCGGCGGTGGCGCCGCGGCTGGCGGTGGTCTCGGCCGGGCACCGGAACCGCTTCGGCC
ACCCGCGCCGGGAGGTGGTCCAGCGCTGGCAGGCGCAAGGCGCGGAGGTGCTGGCCACGG
CCGACTCCGGGGCGATCCGCGTATGGCTTGGCGCACAAGGCCTGCAGCTGCGTGAACAGC
GCATCCATGCATCCCGGTGGTGGGATGCCGCTGGGCGGGCGCGGTCGGCTGCTATCCTAT
CGCCGATCGAACAAGCGGCCGTTGGGCCGGAGGGTTGAAACGTGTGGGAACTGGTCAAGG
CCGGTGGCTGGCCGATGGTGCCGCTGCTGCTGTTGGGCGTACTGGCTTTGGCGATCATCC
TGGAGCGTTTCTGGTCCCTTCGGCGGACTGAAGTGCTGCCGCCCGGCCTCGGCCAGGAAG
TGCGCAACTGGGCCGCTCGCGGCAAGCTCGACCCGGCCCACCTGCAGACCCTGCGGGCGA
ATTCGCCGCTGGGCGCGCTGCTGGCTGCCGCACTGGAAGCCCGCAACCGCCCGCGCGACC
AGATCCGCGAGCGCATCGAAGACACCGGCCGCCACCTGGTGCACCGCATGGAGCGATTCC
TGAACGCACTGGGCACCATTGCCTCGGCCGGCCCGCTGCTGGGCCTGCTCGGCACGGTGA
TCGGCATGATCCAGATGTTCCTGGGCATCCTCGACCACGGCGTGGGCGACGTGAACCAGC
TGGCCGGCGGCATCGGCAAGGCGCTGGTGTGCACCGCCACCGGCATGATCGTGGCGATTC
CGGCGCTGATGTTCCATCGCTACTTCAAGGGCCGCATCCACGGCTACGTGGTGGAGATGG
AGCAGGAAGCCAGCGCCCTGCTGGATACGCTCGACGGCCGCCCCGGGGTGATGAACCCGG
CCCCGGCCGCGCGCCAGTCCGGCGCCGCCACGGCGAAGGCCTGATCGATGCGTATCGGCA
ACGACCGATCCCAGGATGAGCCGCATATCGACCTGGTGCCGCTGATCGACGTCATCCTGG
TGCTGATCATCTTCTTCGTGGTCACCACCACCTTCGACGCGCGTTCGACGCTGCAGGTGC
AGTTGCCGACCGCAAGCCAGCAGCAGACCAACGAGCCGCCGCGCTCGCTCAGCGTGCTGA
TCAACGCCGAAGGCCGTTACTTCATCAACGACCAGGAAGTGCTGCGCAGCGACGTAGAGT
CGGTCAAGCAGACCATCGCCGCCGTGGCCGGCAGCGATCGCGAGCAGACCGTGCTGCTGC
GTGCCGACGCACGCACTCCCTACCAGGCCGTGGTGACCGCGCAGGACGCGCTGGGTCAGC
TCGGCTTCCGCCGTATTGCCATTGCAACAGCACCCGAGGTGCGTCCATGAGTTCCAATCA
CGCGCCGGTGTGGCCGATCTACAAACGTCTGCTGGGGTACACCCGCGCCTACTGGGTGTT
CATGGTGGCCGCGGTCATCGCCATGGTGGTCGAAGCCCTGGCGGGCTACCACTTCACCAA
GTTGATGGAGCCGCTGGTCAACCGCGGTTTCGTCAACCCGGAACCGCGCATGGCGGTGAT
CCTGCCGCTGACCATCCTGGGCCTGTTCCTGATGCGCAGCGTCGCCACCTGGGTGAGCGA
CTACGCGCTGGCCAAGACCGGCCGCAGTGTGGTGCGCGACCTGCGCGAACAGGTGCTGGC
CAAGTACCTGCACCTGCCGTCCTCGCATTTTGATACCGAAGCGACGCCGGTGATGGTCAG
CCGCCTGAACTTCGATACCGAACAGGTCACCCAGGCCAGTGCCGACGCACTCAAGACCGT
GGTGGCCGACACCCTGACCATCATCGCCATGCTGGCGGTAATGCTGCAGATGAGCGTGAA
GGTCACCGTGGCGATGCTGGTGGTGGTACCGCTGATCGGCGTGATCGTGTCCTACGTGGG
CAAGCGCTACCGCCGCATCAGCCGTGGCATCCAGGATGGCATGGGTTCGATGGCGCAGAC
CGCCGAACAGTCGCTGGCGGCGCAGCAGGAAGTGAAGGTGCACGGCACCCAGCAGCATGA
GATCTCGCGCTACTCGCGCCTGGCCAACCGCATGCTGTCGCTGAACATGAAGGTGGAAGT
CACCCGTGCGGCGGCGTCCAGCGTGGTGCAGTTCCTGGCAGCACTGGCGCTGGCGGTGAT
CGTCTGGGTATCGACGCGCGAAGCGCTGGCCGGCCGCCTCAACGCCGGCCAGTTCATGGG
CCTGATGACCTCGATGATGGCCATCATTCCTTCGCTGCGCCGCCTGACCAGCGTGCAGAC
CTCGATCTCGCGTGGCGTGGCCGCCGCAGAGCGCCTGTTCGGCATCCTCGACATGCAGGT
CGAGCGTGACGAGGGCCGCAACAACGTGCAGCGCGTGCGCGGCGAGCTGGCCTTCGACCA
CGTCATGCTGCGCTATCGCGAGGACAGCGGCATTGCTCTGGACGACATCAGTTTCGTGGC
GAAGCCGGGTACGGTCACCGCCATCGTGGGTCGTTCCGGCAGTGGCAAGACCAGCCTGAT
CCGGCTGGTGCCGCGCTTCTATGAGCCCAGCGGTGGTGTGATCACCCTCGATGGCGTCGC
GCTGGATGACTATCCGTTGGCCGACCTGCGTCGGCAGGTGGCGATGGTCGGGCAGAAGGT
CATGCTGTTCGATGACACCATCGCGGCCAACATCGCCTATGGCATGGAAGCGAGCGAGGA
ACAGATCCGTGCGGCGGCCGAAGCGGCCAATGCGTGGGAGTTCATCGCGCGCATGCCGCA
GCAGCTGCAGACCCCGGTCGGCGAGAACGGCGCGCTGCTGTCCGGCGGCCAGCGCCAGCG
CCTGGCGATCGCCCGCGCGATCCTGCGTGACGCGCCGATCCTGATCCTCGACGAAGCCAC
TGCCGCGCTGGACAACGAATCCGAGCGACTGGTGCAGGATGCGCTGCAGCGCCTGATGCC
CGAACGCACCACGCTGGTCATCGCGCACCGCCTGTCGACCATCGAGCATGCCGATCAGGT
GCTGGTGATGGACCACGGCCGCATCGTTGAACGGGGTACCCACAAGGAGCTGCTTGCCAT
GGGTGGCCTGTACCAGCATCTGCACAGCATGCAGTTCCGCGAAAGGCAGGACTGATGGCT
GGCAAGGGTACCCAGACCCCGCCGTACTGGTACGACGGCAGCCCGGTTCCGTGGGCGATG
CGCCTGCTGGCGCCGCTGTATGCCGGCGTCACCGCGCTGCGCCGCCGTGCCTACCGGCGT
GGATGGCGCAAGCGCTACGCGCTGCCGGTGCCGGTCATCGTGGTTGGCAACATCACCGCC
GGCGGCACCGGCAAGACGCCGCTGACCATCGCCCTGGTCGAGCGCCTGCGTGCGGCCGGC
TGGAAGCCGGGCGTCGCCAGCCGTGGCTATGGCCGTGAAGACGCTGACAAGCCGCTGTGG
GTGCAGGCCGACACGCCGACCGCCAAGGGCGGTGACGAACCGGTGCTGATCGCCTGGAAG
ACCGGCGTGCCGGTGCGCGTGGACGCCGACCGCGTGGCCGCAGGCAGGGCACTGATCCAG
GCCGGCTGCGATGTGATCGTCTGCGATGACGGCCTGCAGCACTACCGGCTGGCGCGCGAC
ATCGAGATCGAAGTGGTCGATGCCCAGCGGCGCTACGGCAACGGCCGGATGATTCCCGCC
GGACCGCTGCGCGAGCCTGTCAGCCGTGCCGGCGAATGCGATTTCCGCGTGGTCAACCTG
GGCCAGGCCGATGAGGAAAGCGCGGCACAGGCCTGCGGTTTCGGCCAGTGGCCGATGGCC
CTGCACATCGACAGTGCACAGCCGCTGGCCGGTGGCCGCGCGCGCCCGTTGTCGTACTTC
AAGGGTCAGCGTGTTCATGCGGTGGCCGGTATCGCCCATCCGCAGCGCTTCTTCGACATG
CTGCGCGCGCGTGGCATCGGCGTGGTGCCGCACGCCTTTGCCGACCACCAGGCCTACCAG
CCGCAGGACCTGTCGTTCGGCAGCCAGCTGCCGGTGCTGATGACCGAGAAGGATGCGGTG
AAATGCCGCGCGTTCGGCAACGATTGGCATTACGCGGTGCCGTTGCGTGCCGAGCTGCCT
GCCGCGTTCTGGGTGGCGCTGACCGACCGCCTGGACAAGCTGCGACCGAACTGAGCGGCG
CGGCGGCGCTTGCATTCATGCGCCGCCGGCCGCATCCCCGTTGTAACGAGCCTGCCGAGT
ATTGCTCCATGACCGAATTCGTCGTCGCCATTCCGGCCCGCTATGCCGCCTCGCGGCTGC
CGGGCAAGCCGCTACGCCTGCTGGGTGGTGAGCCGCTGGTGCTGCACGTGGCGCGCCGCG
CGCTGCAGGCCGGCGCTGGCGAGGTCTGGGTTGCTACCGACGATCAACGCATCGCCGACG
CGCTGTCCGGGCTGGCCGAGGTGAAGGTGGCCATGACCGCCACCTCGCATGCCTCCGGTA
CCGACCGCCTGGCCGAGTGCGCGCGCATCGCCGGCTGGGCCGACGACACCGTAGTGGTCA
ACCTGCAGGGTGATGAACCGTTCGCGCCGGCTGCGGGAATCCGTGCGGTGGCCCAGGCGC
TGGTTGAAGGCAATGCGCCGATGTCGACCCTGGCGACCACCGTGGAGGATGCAGAAACCC
TGTTCGATCCGAACGTGGTCAAGCTGGTGCGCAACGTGCGCAACGAGGCGATGTACTTCA
GCCGCGCACCGATCGCCTGGCACCGAGAGGGTTTCGCGCGCAGCCGCGACACGCTGCCGG
AAGGGCACGCCTGGCTGCGCCACATCGGCATCTACGGCTACCGCGCCGGTTTCCTGCAGC
AGTTCGCGGCGATGCCCCCGGGCCGGCTGGAGCAGGTCGAATCGCTGGAGCAGCTGCGCG
TGCTCGAGTCCGGCTACCCGATCAGCGTGGCGATCTCGCCTGAACCATTCCCGGCGGGCA
TCGACACGCCCGAGGACCTGGAGCGCGCCGAAGCACTGCTGCAGACGTTGGCTGCCCGAT
GAAGCTGCTGGTCGTCTGCCTCGGCAACATCTGCCGTTCGCCGATGGCCGAAGGCGCGCT
CCGCGCACGCCTGGACGCTTCGCCACTGGCGGGGCGCGTGCAGGTGGATTCGGCCGGCAC
CGGTGACTGGCATGTGGGCGAGCCGCCGGACCGGCGTGCGATCGCCTGCGCGGCCGGGCA
CGGCGTGGACATCGGCGGCCTGCGTGCGCGCCAGCTGCACGCCGCTGATTTCGACCGCTT
CGACTGGATCCTGTGCGCCGACGAGGCGAACCTGCGGGACGCGGGACGCTTGGTGGCACC
CGCCCAGCGTGAGCGGCTGGCGCTGTACCTGCCCTGGTCGGGCGGGGAGGGGCAGGCGGC
CATCCCGGATCCTTACACCGGCGGCAGCGATCACTTCGAACAGGTCTGGTCGCTGGTCGA
CAATGCTGCAAAACGTGCAGTGGCACGACTGTTGCATGACGCCGACTCCGGCATAATCGG
GCCATGAACGTCCAGCCCGTCCCGGACCTGCCCGAGTTCGCCACCTGGCTCAATGCCGCT
CCCTGTACCCTGACCGAACTGCGCGGTCGGCCGGTGGCGCTGTTGTTCGTCAACGCCGCT
TCTGCCTGGAGCGCGCAGCGCCTGGCCGAATTCAGTCAATGGCTGTCGCGTCACCCTGGC
ATGCTGCAGCCGCTGGTCCTGCAGGTACCCCGCTTCGATTTCGAGCGTGACGCCGGCGCC
GCACTCAAACTGCTGCGCCGCCAGGGGCTGTCAATGCCGGTCCTGCTCGATGCCGACTGG
GATGGCTGGCGTCGCTTCGGCATCACATCGTGGCCGACCGTGGTGCTGCTGGACGCGCAG
GGTCGCGAGCAGCAGCGGCTGGTCGGGCTGGGGGCTCCGGGAGAGCTTGAGCGTGCGTTG
AATGCGCTGTGCCACGGTGCGCCGTCGGCACCGCCGCGCGGCGGTACCGAGCTGCATCCG
GAGCCGCGGCAGGCCCTGCGTTTTCCGCTGGGCCTGGCGGTCAGCACCGAACGCCTGTAC
ATCGCCGACAGTGGCCATCACCGCATCCTCGAATGCAGCCACGGCGGCCGCATCCTGCGC
CAGTTCGGGCTGGGGACGGCCGATTTCATGGACGGCAACCTCGCCGAAGCGGCGTTCCAT
CGCCCGCAGGCGCTGGTGCTGGAGCGCGACGCGCTGTACGTGGCCGACACCGGCAACCAT
GCCGTGCGCCGCATCAACCTGCTGACCGGCATCGTCGACACGCTGTGCGGCAATGGCCGC
CCCGGTGCGCCGGTGGAGGGCCCGGTAGCACAGGCGCGGCAGGTCTCGCTGGACCACCCG
GTCGGCCTCGCCATCGCCGATAACCAGCTGCACATCGCCATGGCCGGCGACAACCGCATC
TGGAGCTACCACCTGGGTCAGCGCAGCCTGCAGTGGCGCGGCGGCAGCGGTGCCATCGAC
GAGCGTGACGGCAGCGGCCACCTGGCTGCCTTTGCCCAACCGACTGCGCTGGCCGTGGTG
CAGCAGGTGCTGTACGTGGCCGATGCGCTGGGCTCCTCGATCCGTGCACTGCAGCTGCGC
GGGGATCTGGTGCAGACGCTGGTCGGGCAGGGCCCCTGGCGTTTCGGTGACGAAGATGGC
CCGCGCGCGCAGGCCAGCCTGCAGTTCCCACAGGCGATCGCGCTGAGTCCGGATGCGCCG
CTGCTATGGATTGCCGATACCGGCAATGGCCGCCTGCGCACGCTGCGCCTGGGCGGTGGC
GAACTGACCACCCAGCCGCTGCCGCGCCGCCTGCACGGCCCGGCCGGGTTGGCCGTGGGT
GCCGGTGCGGTGTGGATCGCCGAGACCGACGCCCACGCCATACTGCGATTCGACCCCGAA
AGCGGCGTGCTCAGCGAAGTGCCGATCAGCGAATGACCGACGTTCCCGCCCCGGCCTTTG
ACGGCAAGGCCTTCGCGGCCCAGCTCAGTACCGCCCCCGGTGTGTACCGCATGTACGCGG
CCGACGACACCCTGCTGTATGTCGGCAAGGCGCGTGCGCTGCGCAACCGAGTCGGCAGCT
ATTTCAACGGCAGCCCGAAGAATGCGCGGATCATGTCCATGATCTCGCAGATCGTGCGCA
TGGACGTGACGGTGACGCGCTCGGAAGCCGAGGCGCTGCTGCTGGAAAACCAGCTGATCA
AGTCGCTGTCGCCGCGTTACAACGTCTCGCTGCGCGACGACAAGACCTATCCGCATGTGC
TGCTGACCCGCGAGGACTGGCCGCGCATCGCGCTGCATCGCGGCCCGCGCGCCATTCCCG
GCCGCTATTTCGGGCCGTATCCCGGCGTCACTGCGGTGCGCGAAACGCTGAACCTGATGC
ACAAGCTGTTCAAGCTGCGCAGCTGCGAGGACAGCGTGTTCCGCAACCGCTCGCGGCCGT
GCCTGCAGTACCAGATCGGGCGTTGCAGCGCGCCCTGCGTGGAGCTGGTGGCGCCTGCCG
AGTACGCCGAATCGGTGCGTCGCGCTGCATTGTTCCTGGAAGGCAAGAGCGACGAACTGA
CCCGTGAGCTGGGCGAGCAGATGCAGGCCGCCAGCGAGGCACTGGAGTTCGAGCAGGCCG
CGCGGCTGCGCGACCTGATCTCCTCGCTGCGCAGCATGCAGACCCGCCAGTACGTGGACG
GCCGCGCCGCCGACCTGGACGTGCTGGCGGTAGCCATGCAGGGCTCGCAGGCCTGCGTGC
TGCTGCTGGCCTTCCGTGATGGCCGCAATCTCGGCACCCGCCCATTCTTCCCTCGCACCA
ATGGCGAGGAGAGCCCGGAGGAAGTGCTGGCCGCGTTCGTCTCGCAGTACTACATCGAAT
TCGAGCCGCCGCGCGAGATCCTGCTGGACCGCGAGATCCCCGATGCCGACCTGCTGGTCG
CCGCGCTGTCGGCCTCGGCCGAGCGCAAGGTGCAGCTGAAGTGGAACGTGCGCGGCGAGC
GCGCCGGCTACGTGGAACTGGCCAGCCGCAACGCGCAGCTGACCCTGGCCACCGAACTCA
ACAGCCGCAACGCGCAGCATGCGCGCAGCGACGCACTGCGCGAGATGCTGGGCCTGGCCG
AGCCGGTCAAGCGGGTCGAGTGTTTCGATATCAGCCACACCCTGGGCGAGGCTACCGTGG
CCTCGTGCGTGGTGTTCGACGCTGCCGGTCCGGTGCGCGCGCAGTATCGCCGCTTCAACA
TCAGCGGCATCGAGCCGGGCGATGACTACGCCGCCATGCGCCAGGCCATCGACCGCCGCT
TCCGCCGTGCGGTGGAAGAGCAGGGCGTGCTGCCGGACGTGCTGCTGATTGACGGCGGCG
CCGGGCAGCTGGCGCAGGCGCAGGCCGCACTGGCCGACCTGGGCGTGGAAGGCGTGCTGC
TGGTGGGCGTGGCCAAGGGCGTGGAGCGGCGCGCTGGCCATGAAGCGCTGGTGATGCCCG
ACGGCCGCGAGCTGCGCCCCGGCGCGGCCAACCCGGCGCTGCAGTTCATCCAGCAGGTGC
GCGACGAGGCGCACCGCTTCGCCATCACCGGCCACCGCGGCCGCCGCCAGAAGGCGCGGA
TGACCAGCAAGCTGGAGGACATCCCCGGCATCGGGCCGCGCCGACGCGCCAGCCTGCTCA
AGCATTTCGGGGGCCTGGTGGGGCTGAAAGCCGCTGGCGAAGCGGAAATCGCCAAGGTGG
AAGGCATCAATGACGCCCTCGCGGCACGTATCTACGCTAACCTGCACGGGTTGGCCACGC
CTGATGCGGCCGAGTAGAGAGAGAAGCACGCAAGCATGAAGTTGACCCTGCCCACCTGGC
TGACGTTGTTGCGGATCGTGATGATCCCGGTGCTGGTGCTGGTGTTCTACCTGCCCTACA
CCTGGACCAACTTCGCTTCGGCGGCGATCTTCGGCCTGGCCGCGATCACCGACTGGCTCG
ATGGCTGGATCGCACGCCGTTACCAGCTGGAGTCGGCCTTCGGCGCCTTCCTCGACCCGG
TCGCGGACAAGCTGATGGTGGCAGTGGCACTGTTCCTGATCGTGCAGGGCCATCCGACGC
CGTGGATGGCGTTCTGGGCGGCGGTCATCGTCGGCCGTGAGATCGCGGTATCGGCGCTGC
GCGAATGGATGGCCGAGCTGGGCCAGCGTGCGAAGGTGCGCGTGGCGATGATCGGCAAGA
TCAAGACCACCGCGCAGATGGTCGCGCTGCTGTGCCTGCTGTACTCGGTGGCCCCGAACG
TGCCGGTGGAAGACATCTGGATGGGCTGGCCGGTGTTCCATATCGGCGACTGGACCCTGG
CCATTGCTGCGGTGCTGACCCTGTGGTCGGGCCTGCAGTACCTGCACGCCGCCTGGCCGA
GCCTGCGTGATGACGAGCGCGCTGCGCGCGAGCGTGCGCGGCAGAAGAAGCTGGGCAACT
GAGCCCGGGGTCGGATCCCTTTCCGCAGGAAAGGGCTCTGACCCCACGGTTGCTGCCATC
CACGCATGGCGTGGATCTACTGGAAATGCCGCATCCACGGAGGGGGCGGATCCATCAGTT
TGCGGAGACGCTGCAGTAGATCCACGCCATGCGTGGATACGCGGTGCCAGGTGCCTCGGC
AGACCCTGAAAAAAGCGCTTGACGCCATCCTTGGAATAGGTAAAATTTCGCCTCCCAAGC
GGGAATAGCTCAGTTGGTAGAGCGCAACCTTGCCAAGGTTGAGGTCGCGAGTTCGAGTCT
CGTTTCCCGCTCCAGATTCAAGAAAAACGCTCCCGTAAGGGGGCGTTTTTCGTTTGCGTG
TTCCACGCTTCATCCTCACTTCACCGCCACTCCTTCGCCTCACCACGCGGCAGTTCGAAG
CTGCATCTCCGACGCTCCACGGCGATGCCGCAATGCCTCACACTTCCCCCGCCTACGACC
ACGACGTGGTCATCGTCGGCGCCAGTTTCGCCGGTGCCGCCTGCGCATTGGCTGCCGCCC
AGTACGGTCTGCGCGTCTGCGTGCTTGAACGCAAGGCCGACCCCGGCGAGCGCCTGCACA
CCACCGGCATCGTGGTGAAAGAAGCGATGGAGCAGACCTGGTTGGGGCGCATGCCCGAGC
ATCTGGTGCAGCGCGTCGCCAACGTGCGCCTGTATGCGCCGAACCTGCGCAACGTGTTGC
TGGCCGCGCCGGGCTATTACTTCCTCACCACCGATACGCCGAACCTGATGCGCTGGCTGG
CCAGCGAGCTGCGCGCGAATAGTGTCGACCTGCGCCTGCAACGGTCTTTCACCGATGCCC
ATCGCAGTGGTGACGGCTGGCAGGTGGATGGGGCAGGGCGATGCGCCTATCTGGTTGGTG
CTGATGGCGCACGCTCACGCGTGGCACATCGCACCGGACTTGGCCAGGTGCGTGACAACC
TCTACGGCGTCGAGCGTGAGTTCGCCGGCCTGCAGTTGCCGCAGGGCGACGCGCTGCATT
GCTTCGTCAGCAAGCACTACGCACCGGGCTACATCGGCTGGGTCGCACAGAATCCGACCG
GGCTGCAGGTGGGATTGGCGCTGCGTCATGACCCGCAACAGGTGCGGCCGCCGGATATCG
ATGGCTTCCTCGACCACGTGCGCGATGTGGTCGACATTCCGCCTTCGGCGCGTCCCTCGG
CCACCCGCGCCGGCTTGGTCCCGTGCGGCCGGCCGGATGGGCCGTTCACCGGCCAACGCG
TGATCCTGACCGGCGACGCGGCAGGCATCGTCTCGCCGCTGTCCGCCGGGGGCATCCACT
CCTCGTGGCGGCACGGCTGGGCGGTCGGCGAGGCGATTGCCCGCCATCTGCGTGGGCAAG
GGCCGGAAGCGGAACGGGTGGCGCGGCGGGTGGCGCCAGCATTCCATGGCAAGCGCCTGC
TGCGCTGGGCGATGGACCATCTGCAGGCCGACTGGCCGCTCAATGCACTGCTGCACACGG
CGGCCACGCGGCGCATGGCCGAGCAGGTCTACTTCCACCGCCGTGGCGTGCGCACGTGAG
GAGAGCAGGTGGGGGCGTCTGAACGCCGTCCCTCACTCACGTGAAAATTCCTGTTGACGC
CGTGCAGCAATATCGACACAATAGCGCTCCTTTGACGCAGGTCGAACGAAATCTGCGGGA
ATAGCTCAGTTGGTAGAGCGCAACCTTGCCAAGGTTGAGGTCGCGAGTTCGAGTCTCGTT
TCCCGCTCCAGATTCAAGAAGAACGCTCCCGAAAGGGGGCGTTTTTCGTTTGTCATGACG
TTGGCGGCACGGGGCGCTACATTCGCGCCATGGCATTGTCATGGCGGGCGTGATATCGGC
GGCCTGGCGGGACGATTCCAGCGTTAGTGTCGCAATCGGAATGGCGGGGCGTATCGGTCG
TGGGGATGACCGCAGGGGCGGGGCTCGGGGAAGTTGGCAACAAGACGCAATGGCCCGGAT
GTCGCACCAGCGTTCCGTGCGTCGCATGCAGTGAAAGGCTGGCGAAAGGCCAACGCCATC
GTTGCCTGAACCGCATGCGTGCTGTGACCTTTTTCGGACCATTTCTCCATGTTCGCTCCA
CAATCGCACGGTAGCCTTCATGCTCCTTCTACACGTTGGCGGGCTGGTGGTCAGGCGTAT
CACTTCAGTGGCAGTGCCCAGGACAGGGCGCGGACTCTCCCTGCAGGCAGTGCTGCGCCC
CGGTGCGTTGTTGGCAACCCTGGCCCTGGCCGGCTGCATGTCGGTGCCCGTCCCGGACCT
GCCTGATCGCACACCCAGCGCCTGGACCCAGGTACCGCAGGGCCAGGGCGTGGCGGTGGA
CGCCAGGCAGTGGTGGAAGGTGCTGGCCGACCCGGCGCTGGATGGCCTGGTCGATCAGGC
GGTCGCCGGCAATCTCGACCTGCAGCAGGCCACCTTGCGCCTGCAGGCCGTTCGGATCGT
CGCTGGCACGTCCGACTCGCGTTTCCTGCCGGAAATCTCCGCCAGCGCCAAGCAGGTGCA
GGACGCCGCCGCTGTCGATACCTACTTCCATGCCGGCATTGAAGCGATCTGGGACCTGGG
CCTGTTCGGCGCCGCCGAGAGTGCGCAGCTGAGCGCGCAGGCTTCGGCTGGCAATGCCGA
GGCGCTGCGCAATGCCGCGCAGGTCGCGGTGATCGCCGACGTGGTGCGTAGCTATCTTGA
CCTCACCGTGGCACAGGCCCAGCAGGACCTGCTGGCCCGGCAGCAGACTGTGGACGAGCG
CGGTGAACAGTTGGCCCTGGTCCGCCAGCGCCTGCGCCTGGATGAACCCGGCGAGCTGGA
CCGCCTGCGTGCGCGCCAGGCGGCGACCCGCGCAGCCACGGCGCAGGCCCGCGAAAATGC
TGACAACGCGGCCCGCGCGCTGGCATTGCTGCTGGGCCGTGACGGCCCGGACCCGGCCTG
GCGCGCCTATCGCACGCCGCCGAAGCTGGGCACGTTCTCGCTGCAGCAGGTCCCGGCGGA
CCTGTTGCGCCATCGTCCGCAGATCCTGCTGGCCGAATCGGAGGTGATGCAGGCCGCCGC
CAGCAAGGGCTCGGCGCGCGCCGCGATGTACCCGCGGATCAGCCTCGGCGGCTCCATTCT
GTATGCCTACAACCTCACCCAGAACGCGCGCTCCAATTCCGACTCCAGTCCGTCGATCGG
TCCATACGTCGATATTCCGCTGTGGGACTGGGGCCAACGCCGTGCGCGTTTCCATGCCGA
TGAGAAGCAACTGGACGCCGCGCTGCTCGGGTATCGCAAGGCCGTGCTGGAAGGCGTGAG
CGAAGTGGAAGGTGCGCTGGGCAGCCTTGCACGCCAGGACAGCAGCATCCAGTCGCTGCG
CGCGGCCAACGATGCCGCCAACCAGCAGGTCAAGCGCCAGGCGCGGCAGGTGCAGCTGGG
CCTGTCCAGCGAGTTCGATGGGCTGGACACGCAACGTGCCGCGCTCGCTTCGCAGGCGGA
TCTGATCGGTGCGCAGGGCGCACGCGTGCTGGCGTTTGCTTCGCTGTACCGCGCCCTTGG
CGGCGCACCGCTGCCGGTCGAGGCTGAGGGCGAACAGCAATGATCGCGCTGGCCCGCAAG
ACCCTGGCCTATGAGTGGCGCCGGTTCCTGCCGGTGGTGCTGGCGATGTGTTTCGCCGGC
GTGCTGTTGATCGTGCAGGCCGCACTGGTGCTGGGCATCTTCGGCACCGCCGCGATCTAT
GTGAAGGCATCCTCGGCCGACATCTGGGCCGGTTTCCCCGGCACTCAGAGCGTCAACTAC
GGCCACGCGATCAGCGCCGATGTGGAAAGCCACCTGCGCATGGATCCGGATGTCACCCGC
GTCGAACCTTACGAGTGGGTTGATGGCGAATGGCGCTCCAGCGCGCAGGGGACCGGCAAC
GTGTCGGTGTATCTGTCCGGCATCTCCACCCGCGACGATGCAATGATGTTCGCGCGCATC
CTGCCCGCCGACCTGCGCGCGCAGTTGCGCGAGCTGGGTGCGGTGATCGTCGACAGCGCC
GATCTGGATACGCTCGGCGTGGACCTGCAGAACAACCGTGCGTGGATCAATGGTAAGGCC
GTGCGTGTGGTCGCCGCGCAGCCGGGCCTGCGTGGCCTTGGTGGTGTCAACGTACTGGCT
TCGCTGGATACCGCGCGCGCCATCGCCGGTACCGACCCACATGAGGGCAGTACCTACTTC
GTGGCGGGCCTGCGCTCGCCTGACCTGGCCGACCGCGTGCGCGATCGCCTGGCCGCGTCG
ATGGGCCAAGCTACGCCGGTCGAGTTCTGGACCGAGCCGGAGTTCGCCAGCCGCTCGCAG
CAGTACTGGCTGTTCGACACCGGTGCCGGCATCGCGGTGTTGTTCATGGCCGTCATCGTC
TGCTTCGTCGGCGCGGTGATCACCAACCAGTCGTTCGCGTCGGTGGTGGCTGGCTCGGTT
CGCGAGTACGCCACGCTCAATGCACTCGGTGCAGGCCGCTATGCGCTGGCACGGGTGGTG
TTCGAGCAGGCGTTGCTGATCGGTGGCGTGGGCATGTTGCTGGCGGCGGCCTTCAGCACC
GTGGTGCTGTTGATCGCGCAGACCCAGCGCGTGCCGGTGCAGCTGACACCGATGGTGATC
CTCGGCTGCGTGGCGCTGGTTGCGGTGATGGCCATGCTCTCCAGCATCATGGCGGTGCGC
AGTGTCGTCCGCTCCGATCCATCGTTGCTGCTGCGTTGAGGACCGGCCGATGACTTCCAC
ACGCGCCGTCGCCCCGACCCTGCGGGCCGATGCACTTGAAAAGGGCTTCATGTCCGGCGA
CGTGCAGGTGCCGGTGCTGCGCGGCCTGTCGCTGGACATCTATCCTGGCGAGCTGACCCT
GGTATCGGGCCCGTCGGGTTGCGGCAAGAGCACGCTGTTGTCGCTGCTGTCCGGCCTGTC
CGCGCCCGATGGTGGCCGCGTGCACGCACTTGGCCAGGATGTGGGGCACATGACCCGCAG
CGAAGTGGAGCGCTTCCGCCTGCACCATGTCGGTTTCGTGTTCCAGGGCTTCAACCTGTT
CCCGGCACTGACTGCGCTGGAGCAGGTGCAGCTGCCGCTGGGCTACCGCGGCATGCGCAA
TCGCGAAAGCGAACCGCTGGCGCGCAAGGCGCTGGAAGAAGTGGGCCTCAGCCACCGCAG
CCACATGCGCCCGGCGCAGCTGTCCGGCGGCGAGAAGCAGCGTGTGGCCGTTGCCCGCGC
CTTCGCCAAGTCGCCGACACTGATCTTCGCAGACGAGCCCACCAGCGCGCTGGACGCCGA
GAACGGCCAGCGCGTGATCGACATCCTGCATCGCTACGCACGTGCGCATGGCGCCACCGT
GCTGTGCGTGAGCCACGATCCGCGCCTGATCCGGCATGCCGATCGGGTGATCGCCATGGA
AGACGGCATGGTCCGTGACGACCGCCGCCAGAACGAAACTGTAGAGTCCGCCCCATGACC
AAGACGTCGCACCTGCTTCCCCTCAGCCTGGCCCTGTCCGCGGCATTGCTGCTCGGCGCC
TGTTCCAGGGACGCGCCTGCGCCTGCACAGTCGCCTTCGGGCAAGGCCGGTGCAACCGCC
GTCGGCAAGGTCGCGGTGGCGCGCGGCATCATCGACGTCGAGGGTGGCCTGATCGCGCTG
GCACCGCCGGTGGATGGCTCGATCACCGCCGCACCGGTGAAGGAAGGCGCCACGGTGAAG
AAGGGGCAGCTGCTGCTGTCGCTGGATGGTGCCTTGCTGCAGCAGGAGGTGGCGATGGCC
AGCGCCGATCTCGCCTTGGCCAATGACCGCCTGAAGGGCAGTCAGGCGCAGCTGCGCGAA
CTGGAGCGCAACGCTACTCGCCTGTCCACGGGGGCCAGCGAAGGCGTGTCGTCCAATCAG
CAGGCCGATGCGGCCAAGCAGCAGCTGGCGGGTGTGCGCGCCGATGTCGACGTGGCCAGT
GCGCAGGTCGACCTGGCCCAGCACAAGCTGGAACACGCCAGGCTGAAACTGCAGCAGATG
TCGCTGAGCGCGCCGGAAGCCGGCACCGTGGTCGGCCAGGTGCCTGGCCTTGGCGCATTC
GTGCAGGCCGGCAAGCCGGCAATCTCCCTGCTGCCCGCGCGCCCGCTGCAGGTACGTGCC
GAACTCAGCGCCGCCTACGCCGATGCCGTGCAGGTGGGCATGAAGGCTACTGTCGTGCCG
GATAGCGATGGCGCCGAGAACACCAGCACGCTGCCGTCTGCACGCGTGGTGCGCATCAGC
CCTGTGTTCGCGCAGGCACGCCTGCCTGAAGATGCAGGGCGTGGCGTGGCCAAGGTGGTG
GAGTGTGTACTGGAGTTCGATGGCGAGGCCAAGGCGCGCTTCGGCCAGCATGTGCGGGTG
GAGTTCCGGAAGTAAGCCTAGTGCTGCGGCGGGGGCGCATCCGCGCGCCCTCGACGCCTG
AGCGTCCGCCATGCGCTCACCGCCGACACCATGCACAGCGCCAGCAGCAGTCCCACGTCC
AGCAGCAACAACCACAGCAGATGCATGCCGTGTACCGGCGGCTGGTGCATGGCTGACAGC
ATCCACGGCACCGACCATGCCAGCAGCAGGGCGAAGGCGATCAGCAGGCGCAGCCACAGG
CGTTTCAGTCTCCACGGCCGCACGATCAAGGCGGCCACCACCAGTTCGACGGTGCCCAGC
AACGCGAACACGATGACGGTGCTGGTCGGGTAGGGCAGTTCGGCGCCCTCCATGTGATGC
AGCAGCCAGTAGTCTGGTGTGAAGCCGGCATTGACCAGTGCGGCGATCAGCGCCAGCCAG
GTCAACGCAACCAGCAACCAGAACAGGCGGACGTAGCGTCTAGGCATCGGCGGTGTCCGT
GGTGGCAGGCAGGCGCTTGCGTGATGCATACCACGCGGAAATGGCGATCGCGGCCAGTGC
CAGCAGGCCGGGCCCGAGGGTGAAGTACAGCAGGCGCAGCGGATGGTTGTGCATCAGTGT
CCAACTCGCGAACGCCAGGGGAATCGCCAGCACCAGCAGCTTGGCAAACAGTGGCCGCAG
CACCGCGATCAGCGGCTGGGCGCCAATGAACATCCAGAACAGATAGAACTGGGCGATGCC
CAGGCCGATGTCACGATGTGAAGCAAAGCCGAAATGGTCGCGATACCAGTTCATTCCCAG
CGGTATCAGTGCCCAGTACAAGAGGGCTACCAGCAGATGCAGCAGCAGGGCGATCAACAG
GGGGGTGCCGCGAAGGAGCATGGGCGAACGGGGCCGGGCGAGGCAGCGTACCCCACTGCG
GACGTCCGTGACCGCATGATGTGAAGACTGTTGACGGCGTGAAGGAATTTGGACACAATA
GCGCTCCTTCGACGCAGGTCGAACGGAATCTGCGGGAATAGCTCAGTTGGTAGAGCGCAA
CCTTGCCAAGGTTGAGGTCGCGAGTTCGAGTCTCGTTTCCCGCTCCAGATTCTACAGGGC
CCCGGCAGGGGCCTTGTTTTTCTCCCGCCACGGCAAGGCGGGGCACGTTGGGCCACAAGG
CTTTGCGCGCAGTCAGAAAGGTGAAATCGCTGGTGTGTTTTCCGGATTTCCGGTAGCATG
TCGGCTTACGCGGGAATAGCTCAGTTGGTAGAGCGCAACCTTGCCAAGGTTGAGGTCGCG
AGTTCGAGTCTCGTTTCCCGCTCCATGTTCCGACAGGCCCCATCATGGGGTTTTGTCTTG
TCAGGGCCCAGTTCCTGGCGCGCAGTACGTTGGCCTCATGGCAGAGTGGCTATGCACCGG
ATTGCAAATCCGTTTACAGCGGTTCGATTCCGCTTGAGGCCTCCAATTGAAAAGCCCTGA
CTCCGGTCAGGGCTTTTTGTTTTTCTGCGGTCTGGAATGTGCTGTACGAGCGCTATGATC
GGGTCTGGGCCTTAGCGGACTTCATGCGGATGACTCCCCGACACATCGTGGAAACCTGGA
TCGAGCGCTTCAACGCAGGCGATGCTGCTGGCCTGGCGGAGCTGTATCACCCCGACGCGA
TCAATCACCAGGTCACCCAGGACCCGATCAAGGGCCGCGATGCGATCCGTGCCACCTTCG
AGCGTGAATTCAGCACTGCTGAAATGGTCTGCATTCCCGAAGTCATCCATGAGGCCGGCA
ATGTCGCTGCGCTGGAATGGCGCGACCCTCTTGGCCTGCGTGGATGCGGCTTCTTCACGG
TTGACGGAGGATTGATCACGTTCCAGCGCGGCTACTGGGACAAACTCTCGTTCCTGAAGA
TGCACGGTCTTCCGATCGAGTGAGCCGCAAGGCCGGGCGGCATCCGTGCCGCCTTGGTCG
TGGCCTGATGGGCTACAGCCTGGCCAGCGCCTGCACCGTGGCCTGCGTCAGCGGCTGGGG
CAGAGCATCCCCGGCAAACCAGCCCAGCCCGGTCTGCACGCCCGGCTCCTGGATGGAAGC
CTCGGCACCCGCAAGTGCCCGTGCCTCGTAGATAGGCGCGACCCAGTGCTGAGCAAGCGC
CGGCTCGAAATGATCGGCCACGCACAGCAGGCGCAGCAGCTGCACTTCCAGGGCGGTCTC
CTCGCGGACTTCGCGGACGACGGCAGCCTCCACCGTTTCCATCCAGTCGACTTTGCCGCC
AGGCAGGCCCCAATGCCCGCGCTCCGGATCGCGTCCGCGCTGGATCAGCAGGATGCGGCC
GTCGGCATCACGGACGACGGCGCCGCATCCAACGCGGGGAATCTGTAGTTCAGTCATGGC
GGTGAATGAAGAAGGGACGGTTTTCATTCTTGCATGCACGCCGCATCAGGCGAACCCGCG
CTAGGCTGGGCACCTGTGCATCAACAACCTCGCGGGTGTGTCGCATGGTCATCCGGCAAC
TTGGTGCTGACGACGCCGACATTCTCTGGCGGGCGCGGTTGCAGGCGCTTCGCGAGTCGC
CCGCTGCGTTCCTGTCTACGCTGGCCGAGGCGCAGAATGAGACAGCAGACGTGATGCGAG
CCCAGCTTGCTGATCCCGGCACGCGTTATTTCGGCGCTTTCATCGACGGCAAGCTTGCGG
GCTTCCTGCGCTACGTACGCCCGATGCGGATGGCGCGACAGCATACGGCGGAAGTGCACA
GTGTCCATGTGGGCACCGGCCACCGTGGCCAGGGTATCGCCCGCCAGCTTCTTCTTGCTG
CGTTTGCATCTGCGCGCGCCGAGGGCATTGAATCGCTCACCCTCACGGTGCTGGAGGACA
ATGCTGCTGCGCGCGGGCTGTATGAATCGCTGGGTTTCAGCGTACTCGGCAGGGAGCCGC
GCGCAGTCAAGCGCGAGGGCAGCTACACGGATATCGTCTCGTACTGGATCACACTGCACT
GACAGTGAAACGTTGCCGCGGGCACGGTCATGTTTCCGTGGCACGATGAGGCTGGACACC
GGTTCCAGGAAGACAGGGCAATGCACGTTCAGGTATCCAGCAGGGAGCGCGTAGCGCCGC
AACACCGTCAGCAGGCGGTGGATCTGCTCCGCCAGGCTTTCCCGGACATGCAGGGCGAGG
GCTACGCCATCCCGGGGCCGGTCGCTCTGGTCCTGGCGATGGGAGGTGATCAGGTTGTCG
CACATCTCGCGCTGTACGAACGCAACGTACTGCTGGACGGCGAGCCGGAACGCATGGGCT
TGATTGGCGGCGTGGTGGTGCGTGCCGACGTTCGCCGGCAGGGCATTGCCTCGCGGTTGA
TCGAAGCGGCCCATGCAGAGCTGCGCCGGCACGGTATCGATTTCGCCGTGCTGTTCGCCC
TGGATCATCGGCACTATGCCTCTGCGGGCTATGTACCGATGCAGAACGAGACCTGCTTCA
TTGAAGACGGCCACGTACGCAGGTTCGTCTACCGCGGCGGCATGGTGGCCACGCTGGGAG
CGCGCCGCTGGACCACGGCCTTGCTCGATCTGCAGGGCGAAACGGTCTGAACGGCGCCAG
CGTGCAGTCGCCACCAAACCACCGTATCGTGGCGGTTGTCCAATGAACCAGGGAGCGGTG
CAGGATGAAGGGGAAGGTAGTGATGGCGATGATGCTGCTGGGGTGTTTCCCGCTGGCATC
GGCCCAGGTCTACAAGTGCAAGGGCGCTTCCGGTGAAACGGTATACAGCCAGAATCCCTG
TGCTGCCGGCGCTGAACCCATGAAGCTGCGTTCCAGCCGTTCCTCCACGGAAACGGCGGG
GGAGGCATCGAACCGCGCGGCGGTGTACCAGAACACCGAACTGGCCGACGCCGGTATCGC
CGAGCGCAACTGCGTGCAGGGCGAGCGCTCGCGCATCTACGGTCCGCTGGAGTCGCGCAG
CCAGCAGATCGGTCGGCAGATCGCCGAGTTGAACCGGCAGATGGCCGCGTCGAGCAACAA
CCTGGCCGGCGCAACCCGTGACTCGGGCATCCGTGCGCAGATTGCCAGCCTGCAGCAATC
GTTGAGTGCCGAGCGGATGGCGGCGGATACACAGATGGCGAGTGCGCGCGAACAGTGCGC
CTCGACCCGGCGTGAACGCGAGCGTTCGGTGCGCGACAAGTTCAGCAACGTACCCGCGGG
TACGCCATGAGTCGTTCCCGCTAGGCGGGAAGGCGCATGGGTGTCTCCGCACGGAAGTTG
CGCCCGACCGGCGCGCTCACGCCCAGGTAGTGCCGGAACAGGTAGATCAGCGGTTTCCAG
CGCGCCACATCGATGTGCTGGGTGCCGTCCACGGTGATGTCTTCGTGCGCATGCACGCAG
CGGATGCGGCCTTCGACGATCACGAAGCCCTGGCCATCATCCTCGCCGGGTGGATGCATC
GCCATGACGGTGGCCTCCACCTGCAGCGGGCACTCGGCAATGGCCATCGGAGCAACATGC
GTCGACACGACGGCAGTGAATCCGCCCAGTGCGAACTTGTCGCGCACGTACACGTAGCCC
ATCGCCTGCTTGGCGGTCGGCACCGGGTTACAGCCGGTTGCCCGCGCGATCGCCTCGACC
TGTGCGGCCTGCGCGGATAAGGGGAAGTTCAGCACGCACTCGTTGCGCAGTTGCAGGTTG
CGATAGCCCTGGCCCTGCGTACCGAGACCCAGCACTACCCGGTTGCCCAGCGCCCAGAAC
GAAGAAAGCGGGCTGATGTTGCTGCTGCCATCGTCATTCAACGTGGTCATCAGCAGCACG
GGCGTGCCTGGGTACAGGACCGAAGGGATGATGCGGCGGCGATGGATCGAAGCGGTCTTC
ACGGCAGGTCTCGCGGTTGCGGGCGAGCACTGTGCCGCGCAGTCGGCTGCTGACGCTTCG
GCCTGCATCGAACTGTTGGCAGATGACGGCATGCCACAATGGGGCATGGTCCACACCTCC
GGTTCCCTTGTCAGTGTCGGTGCCCTGGTCGGGGACCAGGCGCGTGCCGCCATGCTGCTG
CAGTTGATGGATGGACGGGCCTACACCGCGATGGAGCTGGCGCGCGTGGCCGGGGTAACG
CCGCAGACGGCGAGCACGCACCTGCGCAGGCTGGTCGAGGGCGACCTGCTGGTGGCGGTG
GCGCAGGGGCGTCATCGCTACCACCGGCTGGCATCAAACGAGGTGGCAGAGATGCTCGAA
GGCATCCTGCGCGTGGCCGACCGTACCCCTTCCTGTACCGCTGCGGCCGCGCGCAGCATG
CCTGCACTGCGCGAGGCGCGTTCCTGCTATCGGCACCTGGCCGGCGTGCACGCGGTCGCC
ATCACCGATCGCCTGCTGCAGGCGGGGCATGTACTGCCATGCGAAGGGCATTGGTAGATC
AGCGCTGGAGGCGCCGCATTCCTTGCCGGACTGGGCCTGCCGTTGCGCGAGCTCCTGCAG
CAGCCGGTGGCGGCCAACCCGGCGCGCTACTGCCGTGGCTGCCTGGACTGCACCGAACGG
CGGCCACACCTGGCAGGGCTGGTCGGTGAGGCGATGCTGGACAGTTTCGTGAACAACGAT
TGGCTGCGGCGCGTCGAGGGCCGGCGCGAACTGCGGCTGACGCCACCCGGGCGCGAGGCG
TTGTGGCGGCTCTTCAACCTGGCGACCTGAGCGGCGCGGCCAGTCTCAGTCACCCGCGAC
ATGGCAAGGCGTTATGGTCGAGTTCCACGTCTCAGGGAGCTGCAATGGCGAGCAAGGACA
TCACGGGTCGCTTCGGGCACGGAGCGAATCGGAAATGAGCAAAATCATGGCAGATGTGCG
TTGGCTGACCTTTCGGTTGAAGAACGGGCAATCCATCGGCCCGGAGCGGCTGAAGGACGG
ATGGGTGATTGCCTCGGAAACCGCCCGCTGCGAGGTCCGCCGCGAGCATATCGAGGGATC
GGGCCTGGTGTACGCCCTGTATGCGCCGGCCAACCTGGCCTCACCGCGGCGCGCGGAAAT
GCGCATGCGCGAATTCCTGATGAGCTCGGGCTACACCTTCACGATGGGCACGCTGGGCGG
CTGATCCCCGCCTGCTGCGGCTGCGGGCGCACGGCCAAGACCTGGCCGAGCGCGCCGATC
TGACCGCGCGCATCGAGCAGCACTGTGCTGGTCGGCCGACACCCGGGTGGCCAAACGGCA
CCGACATGTCGAAGCCCAGCCACTCGCCTTCGGGCATGCCGAACAGGTGCGCGGTCAGAT
CGAGGGGAGGCGGCACATGCTGCGCGGGTCCCTGCACCGTAAGCGTTGCCAGCCTGGCGG
ACACGTTTCGCTACGCGATGGACTCAGCGTTGCACTGTCTTCAAGGCATCGACAACCTGT
GCTTCAGAGAAGCCACAATGTCCTTCGCCCACCGATGGCAGTACCCGTGGCGCTGGCCGC
GCACCGGCGTGTGCGGCCAACTGCGGATACACCGTCTGCATGTGCGGCACGATGGTCGGG
TCGTTGTGGTTGAACTGGATCACCAGCGGGCGCTGCAGTGCGCCGGTCAGCGCCAGCGTC
GCGCGCACCCTGGCCTGCGCGGCAGGTACAGCATCGATGCGCCGCACCCCGGCGTTGAAT
GCGGCGTCATCGCCGAAGCCGCTGTAGACCATGCCCCTGTTGCCGACCGGCATGCCACCG
CTGCGTGTGGCCAGCTCGTGCAGGACCAAGGCGTGCAGGCTGATCGTGCCGGCCACTTCA
TCGGGGGAAACCTGCAGCCGCTGCGCCAGCAACGCGGCATGCGCCGGGTCGCGTTGCAGC
GCGGTGGCGATGCCCTGGTAAAGCTCGCTCTGGGGCAGCATGGCTGCTTCGCGCGACGCC
AACCCGGTGACCGGCAGCCCCTCAGCCTTGGGGAAGAAATAATCGAACGCGACCAGTGTG
GTCAGCAGGTCGGCTGCGATCTGTTCGCCACTGAGATTGGCGCCGCACAGCGACACACCA
CCGGCATAGTGCTGCGGGAAAAGCTCGAGGCTGCCAATGGTTACGGCACCACCCATCGAG
AAGCCCAGCATCCAGGTGTGTCGCACGCGCTTGAGTTCACCCAGGGCATGCTGTCGCAGG
TGTTCCATGTCGGTGATCGCCTCGGCCACCGCCCAGCCTTGGCTGGAATACGCGCTCTGC
GCGACGGCGTAGCCCGCGCCCAGCAGTGCTGCGGTGCTGTCACCGGCGGCCATCGGCGTG
GTGCGTGGCACGCCCACGGGCTCATAGCCATGGGCCAGCATCACCAGGTCGCCGTTCCAG
TCTGCCGGTACATCCAGCCGCCAGGGGGCGCCCTGCAGCTCGCCGCTGAGCGTGCGTGGT
GCCGTGGTTGGTGCTGCCAGCGATGCCGTCGAAGCATGCAGCAGGCCAAGGGCGAGGGCA
CATCGAAGCAAGGGGCGCATCGTGGTCATTCCATGCGGGAATGGCGCAGAGCATAGAGGC
CAGCGGAATGTTGCGCGCGCTGCACTGCCGCAGGGGATTGCGGGCCGTACAGGCGGCGCT
CTACGCTGGTGGCATGGCTCCGCACGTCACCGCGTCGATTATCCGCATTCCCCAAGGGAA
GGCGGGGTAGCGCGCGGTCGTCACGGCCCTGCAACCCGCCCGGGAAGGCGGATTGCATGC
AGCGCTCTCCCGGGAACTGGAATCCACCGAGGAGATCGCAGATGCAACACCCTTCATCCG
CCGATGGCGGCGCAACCCTGCACCTGCTGTGCGGCAAGATCGGCGCAGGAAAATCGACGT
TGTCGCAACAGCTGGCGGCCAATCCTCGCCACGTATTGATCAGCGAAGATGCCTGGTTGG
CCACGCTGCACCCGGGTGAAATCCACTCCGTCGCCGATTATCTGCAGCGCGCAGCCACGC
TGCGCAGCGTGCTGACCGATCATCTGCGTACGCTGCTGCGGGCCGGCGTCTCGGTGGTGC
TCGATTTTCCATTCAATACGCCCGCCAGCCGCGCGTGGGCACGTGAAGTGTTCTCGCCAG
TGGGCGCCGCGCATCAACTGCACTTCCTCGATATCGCCGACGAGGTCTGCAAGGCGCGGC
TGCGTGCACGCAATGCATGCGGCGAGCATCCCTTCGAGGCCAGCGATGAGGAATTCGAGC
AGATCACCCGCCACTTCGTTGCACCGGCCGCAGAAGAGGGTTTCATGGTGATGCGCTACA
CCGAGGCAGGCCCGGCATAGCGCGGTCTGCTCAGTCGCCGAATGCCGGCTTGCCTTCGGT
GGCGGTGCGCACGAGCGTCCTGCGGAAGGTTTCGACCAGAGGGCGCAGGTTGATGCGGTG
CCAGGCCGCCCACAGCGGTGTGCGGTAGCTGAACCACGGCAGCTCGCGCAGCACCACGCC
GTCCGGCGCCTGGTGATCCAGGCTCTGCTGGACGGTGGTCAGGCCCAGGCCGGCGGCAAC
CAGGCCAAGCGCGGCCAGTGGCTCGGTCGCTTCCATGGCGATGGTCGGGGTGAACCCGGC
TTTCGCACACGCGGCGATGAAGGTGTCATGGCGCAGTGCGTTTTCCCTGTGCATCACGCC
GATCCACTGCTGGCTGGCCAGATCCGCGGGCGTGATGGTCTCTGCAGTGGCCAATGGGTG
GCCGGCCGGCAGCGCCAGCAGCATCGGATCGTTCAGCACCTGCGTGGCTTCCAGGTCTGG
ATCGTCGAACGCGGGTGGTTCGCAGACCAGGGCGATGTCCAGGCTGCGTTGTCGCAGGCC
TTCCAGCTGCACGTCCGACTGCTGGTTGTAGAGCGCGATATGCACCGCCGGGCGATCGCC
GCGCAGTTCGCGCAGGGCGGTCGGCAATACGCCGGAGTGCATCGCGTACTCCAGATAGCC
GATGCACAGGCCGCCTTCGTCGCCGCGGCCGAGCCGGCGTGCCAGCGATTCCAGCCGGTT
GGCATGGGTCAGCAGGGCCCGCGCCTCGGCCAGGAAGGTACGGCCATCGGCGGTCAGCCG
GATGCGCTGCTGCGAGCGTTCGAACAGCTGCAGCTCCAGCCGTTCCTCCAGCTGGGCGAT
CTGCCGGCTGAGCGGGGATTGGGAGATGTGAAGGCGCTCGGCAGCGCGGCCGACGTGTTC
ATCTTCGGCGACGGCCACGAAGTAGCGCAGTTGGCGGAGGTCGAGCATAAGACCTTGTAG
GACTCAAGATAATCAAATTATGTCTTGGACAGTCTTATTGGGCAAGCCTAGCCTGTGCCT
CAACTTCAACAACCTCCCCAAGGGGGAATCCATGAGCATCAACACGCTGCTGGCTGGCAA
GACCCTCGGCTTTGGTACCGCGCCGCTGGGCAACATGTTCCGTGACATCCCGGAAGCGGA
GGCCCAGGCCACGGTGGACGCGGCCTGGGAACAGGGCACCCGCTACTTCGATACCGCCCC
GTTCTATGGCGCAGGCCTGGCCGAGATCCGCCTTGGCGACGCGCTGGCCAAGCGCAACCG
GGATGACTTCGTGCTCAGCACCAAGGTCGGCCGCCTGATCCTGGACGAAGTGGAAGACAC
CAGCGCCCGCGACCTTGGCGAGAAGGGCGGCCTGTTCGTCGCCGGCCGCCCCAACAGGCT
GGTCAACGACTACTCGGCCGATGCCACCCTGCGTTCGATCGACGACAGCCTCAAGCGCCT
GAAGACCGATCGCCTGGATATCGTCTGGGTGCACGACATCGCACAGGACTTCTATGGCGA
TGAGTGGCTGTCGTACTTCGAGACCGCACGCCGCGGTGCCTTCAAGGTGCTGACCCGCCT
GCGCGAGGAGGGCGTGATCAAGGCCTGGGGACTGGGCGTCAACCGTGTCGAGCCGATCGA
GCTGACCCTGGGCCTGGACGAAGCCCGTCCGGATGGCTTCCTGCTGGCAGGCCGCTACTC
GCTGCTCGACCACGAGCGTGCGCTGCAGCGGGTGATGCCCAAGGCGGCCGAGCGCAACAC
CGGCATCGTGGTCGGAGGTCCGTACAGCTCCGGCGTGCTGGCCGGTGGCAGCCACTTCGA
GTACGAGAAGGCGTCGCCGGAGATCCTGGCCAAGGTCGAGCGCATCAAGGCCATCGCGGC
CGAGTACGGCATCAGCATCAAGGCGGCCGCGTTGCAGTTCTCGCTGGCCAACCCGGCAGT
GGCTGCGGTGATTCCGGGCGCCAGCCGTCCCGAGCGCATCGCCGAAGACTACGCCGCACT
GAAGGAAATCATCCCGGCCGGGTTCTGGCAGGCGCTGCGCGCCCAGGGCCTGGTCGCGGC
CAACGCCCCGCTGCCGATCGACAACATCTGAGTCCCGAAGGAGACATTCCCATGGCAACT
GCTTCTGTATCCATAACCGTGCCGACCCCGGCCGACCAGGTCTGGAACCTCATCGGCGGC
TTCGATTCATTGCCCGACTGGCTTCCATACATTCCCCAGAGCACGCTCAGCGAAGGCGGT
CGCGTGCGCCATCTGGCCAATCCCGATGGCGATGCCATCGTCGAGCGCCTGGAAGCCTTC
GACCAGGCCGATCGCAGCTACACCTACTCGATCCTGCAGGCCCCGTTCCCGGTCAGCGAC
TATCGATCCACCCTGCGTGTGGTCGAGCAGGGCGACGGTTCGCGGATCGACTGGTCCGGT
GAGTTCATTCCGGTGGGCGTCAGCAACGAAGAAGCGTCCGCGCTGTTCGAGGGCATCTAT
CGCGATGGCCTGAAGGCCCTGGAAACCACGCTGGCCGGGTGAATGCTCGTGTGGCGTTGA
CCGGATGCAGCCGCCCCGGCGGGTCCGGGGCGTCTGCGTGTCAGGGTGCGGGCGTCGGTC
CACCGCAGGCGACGCGATGCATGGGAAAGTCCATTGCCTGCTTCGGATTGTCCTGCGCGA
TCTCGATGCGCGCATGTGCGCGCTGGTTGTCGAGCCGCCGGTAGTGGATACGCTGTGGGA
AGTCGTTGGCAGGATTCTCGAAGACCGCCTCGTTGGCATCGACCCGGGTCGCGTTGAAGT
CCGTGGCGTTCTGGCCAGAGGGCAGGGCAATCAGCACCAGGCGCCCATCATCGTGCTGGC
GCAGTTGCATGAACTCGAAGCCGACGGTTCGCCCGTCACGCAGGCTGCGGCTGCTGCCGA
ACAGGGTGTTTCCAGCCAGGCTGGTCCATTGCTCGCCGGCACCGGGTGGCTGCCCATCAA
GCTGCCAGCAACCGGCCAGCCAGGCCAGGTGCTCGATCTTCGAGGGTGAGGCGGATAGCG
CGTGCGGGGTCGCGAGCAGCAGCGGCAACAGGGCCAGGGCGATGCGGAGTGACATCGGTG
CCTCCATGCGCGGGAATGTGCGGCCTGTATAGCGCCCGCCAGATCACGCGGCCAGTGCCG
TCCTTTCCAGTGCTGATTCCGATACGATCTGTCACATTGAGCTTGTCTCGCTTGACCCAG
AGTCCCGTCATGGTCGACCGTCTCGCCATTCTGCTTGAACGCTTCGCGGTCACCGCCTCG
GTGTTCCATGCCGGTGCGCTGTGCGGCATCAACACGCTGGAGGGTGAGGATGAAGCCGGG
CAGCTGCACCTGGTGCGACGTGGCCCGCTGCAGGTCAGTCATGCCCAGCAGACCGTACAG
GTGGATGTGCCCAGCCTGCTGCTGTATCCGCGGCCGATGCCGCACCGCTTCAGTACCGAC
CCACAGCAGGGCGCCGACATGGCCTGCGCGAACCTGCATTTCGAAGGCGGCCGGCTCAAT
CCGATCAGCGCCGCGTTGCCGGATTTCATCTGCCTGCCGCTGGCTGGGCTGTATGGCGGC
AACGCAGCGCTGGAGTTGTTGTTCGAAGAAGCGTTCGAGCAGCGTTGCGGGCGCGCGGCG
ATGGTCAACCGCCTGTTCGAGGTGGTGATGATCCAGGTGCTGCGCCAGCTGATGGAAGGT
GGCGAAATGCGCGGCGGTCTGTTCGCTGGGCTTGGCCACCCGCGATTGCGGTTGGCGCTG
GTGGCGATGCACGAAGCCCCGGCGCAGGGGTGGACGCTGGAAGATCTGGCCGAGGTGGCT
GGCATGTCACGCAGCGTGTTCGCCGCCAGCTTCCGCGAAGCGATGGGGACCACCCCGGGC
CAGTACCTGCAAGGCTGGCGGGTCGGGCTGGCACAGCAGGCGCTGCGCCAGGGCCGGCCG
CTGAAGCGGATTGCCGACGAGGTGGGCTACGGCAGCGAGGCGGCACTCTCGCGCGCGTTC
AAGGCGCACACGGGGCAGTCGCCACGCGAATGGCGCGGACAGGCGCGTGCTGGCACGGCC
TGAGCCTCAGCCCAGCACCAGCCGGGCCAGCTTCATGCCACCGAACAGGCCGGCCAGGCC
CAGCGCCACCGAGCCACCGGCATATAGCGCGGCCAGTCCGTGCTGCCCGCGCTGCAGCAG
CAGGCCGATCTCCAGCGCATAGGTAGAGAACGTGGTGTAGCCGCCAAGGATGCCGGTGGC
GAGCAACAGGCGAAGCTGCGGCGAGGCACCATTGCGCATCGCGAAGACCTCGACCACCAC
GCCCATCAGCAGGGCGCCGCTGATGTTGATCAGGAAGGTCGACCACGGCCAGGGGCTGCC
GACGGCCACTCGGGCGCCGATCAGGTTGCAGGCGTGGCGCAGGCAGGCACCGATGCCGCC
GCCGACGAAGACCAGGAAATAGTTGTTCAATGCTTGCATGGCGTGCCTCGAATGCGGGTT
CGCAGGGTCAGTGGCGAACGCCGAGGGCAGGCACGACCTGCCGTCGACGAACACCGGGTT
CGTCCTGGCAGGAGCCATCAGCCTTCTCAGGCGGTTATCGGGGGAGCCCCATCCCCATCG
CGGTCCATGCTACCAGCGGCGGTGCATTCACGTCATCGAGGTCGTCAGCACGCGGGCCAC
CTTGCTGCGGCTGAAGCCATCCATCAGCAGTTCGAACGCGAGCAGGTCCAGCGCCGCGTG
GCGGCGGTGGTCGATCTCCAGGCCATTCTCGGCCACCAGGTGACTGACCAGCTCATAGGC
GTCCTGCCAGACGTCAAGGTGGGCCTGGCTGGGAATGTAGGCGTTACCCGGCTCCCCGAC
GCCGCGCCCGTTCACTCCATACAGCAGCTCGCGTGCGTCCAGCTTGGCCGCATCGGCGAT
GCGGAACAGCTGCTCGGCTTTCACATGGGACGCGCTGACATGGTCGTTGAGCCAGTTGCT
GATGGTTGCCGTGGTGGATTTGGCGGCGCGGGCCAGATCGGCCGGGCGGGGGTGCCCGGC
TTTCTTCATGGCGGCGGCGAGTCGTTGGCCGAGAGTATTCATCTATGCAAGCCAGCTTAA
CGCGTGGAATGCGAAGAATCCTTGCCGCAAGAATAAGTCTGGTTAACAAAAGGGCAGACC
ATGACCGAATTCTGGAACAAGCGGCAGGTGCGTACGCGGCTGGGGTTCCAGACCGATGCG
GAGCTGGCGCGCTTCTTCGGCATCAGCCGTTCCGCGGTATCGCAATGGCCGAAAGACTTC
CCGATCCCCGCTCTGCGGCAGTACATCCTGCATCAGCGCTACCCGAACCTGTTCCCCGCA
ACTGGCGCCGCCGAAGTCGAATCCGCCTGAATTACGCCGCCTTTTGTCGCATTTAGCGTG
CTAAGCGCATTCTGTTAAGTACACTTAGCAAAATAGGAAAAACTGATCGTTTTGGCAGTA
CCTATTGTCGAGGCCTACCGGCTGCCGGACAGGTGCCTTGGGCGCGTTGTCGGCTTCACC
CCATCCGGGAGGGGCGGGGTCCCGTATGTGGTTTCGTGAACGATTAATAATTTCAATCGC
GAAAGTCGCTGCATGTAATTGACCTGTCGTGAAAACTGTGAATAATTTGGATCAACCGGG
CGTGAAGCCTGGGAGTCTTTCGGTAGCACGCAAGTGAGTCGGTAGACCGTCAACGATGCA
GAACAAGTCCAACGGAGGTCGTATGGAATACGGCATGCATGGCTTGGCTGAACGGGTACG
CCGCGAACTGGAAGCCAGCTATCACAAACACGGATGCGGTCCGGCGTTCTGGGATACCTA
CCAGCAGGTGCTGGACCGGCTCGTCCCGCAGGGGACCGAGCGTACCGAGTTCACCAACGA
AATGGCGCTGATCATCGAGCAGCTGGGCATTGTCCGACGCGCGCAGCTGGTACCACCGCA
CGCCGACGGGCCGCGTTGATTCAGAGCAGGCGCCAGGCGCCGCAGGCAAGCAGCGCCAGC
AGCAAAGACAGCAGGGCCAGGGTCCGGGGTCGCCACCAGCGCTTCGGTTGCCCGGCCATC
GCCTGCGGACTGCAGTAGCGCACCAGCCCCGGACCGAACCCGGCCCGGTGCTGTTGCTGT
GCGCAGGCTTCCAGACAGGCGCCGCAGGCCAGGCAGTCGGCCTGCGGCCCCTGGCGGATG
TCCAACTGCATCGGGCAGGCGTTGATGCAGGCCGCGCAATCGGTGCAGTCGCCAAGACGG
TCGGCGCTGAAGGTCGGCATTGGTCCGGCCAGCAGCGGATGCGCGGCGCGGAACACGTAG
TCCTGTGCAGTGGTCGGGTCGAGCAGGCCACGGCCACGGCCCAGCACGCCGCCCAGTCCG
GATGGGCGAGGCCCGCGGGGCTCGCCGCGGCGGGCGTCGTACAGCATGCGCGGCGTATGT
GGATCGGTCAGCAGCGGCTGCATGCGTGCGAACGGGCACAGCGAACGGCAGACCTGCTCG
CGCAGGAAGCCGGCGTTTGCCCAGGTGGCGGCGGCATAGAACAGCACCCAGAACGTTTCC
CAGCCGCTCCAGCCGGCGCGCGGCGCTGCGATCACCAGCTCGGCGATCGGACTGAACAGG
CCCACGAAGGTGATACCGGTCCACAGCGAGAGCAGCCCCCAGGCCAGCTGTGTGGCTGCG
CGCGCAACGCGTGCCGGAAGCGTGCGGGCCATGCCGTCGGCGATCCAGTCGAAGGCACGG
CGCCACAGTGTCTGCGGGCAGGCGTGACCGCACCAGATGCGCCCGGCGAGGTGGGTGAGC
AGTGCCAGCCCCACCGCGAGCACCGCCAGCAGGCCGACCAGCACCCCGACGTCTCCCGGC
CACAGCGTCCAGCCGAACAGATCGAAGCGGCGGGCGTTGATATCCAGCAGCAAGGCCTGG
CGGCCGTCCCAGCGCAGCCATGGCAATGCGTAGAACAGCACCAGCAAGGCGGCGCTGAGC
GTGCCGCGCCAGTGCCGTGGTCTCGGTGTGCAGGTCGTACTCATCCCAGCGGCAGCTCGT
CGTCGTCGCCGCTGGGCATCGGTCGCTGCAGGTACCAGGTGATCGCGCTGGACAGCGCCG
TCACCGTCCAGAACATGAAGAAGCCGGCCGTGTAGCCCATTTCACGGCTGATCTGCGTGC
CCGGGAAACTGATGGCCTGCAACCGCAGCGGGTCGACGAAGGCGAAGAACACCACGCTGG
CCAGGCCGGCAGCGATGAAGCTGGGCCAGAGGATCGCGCCCCATTGCTGGATCAACTGCT
GGCGACGGTTGGGAGAGGGTCTGTTCATGCTGTCCCGGATCGAAAAGTGGGCGGCGCGTA
TACTCGCCTGGGTTGGCGCGGCATCCGCAGGGCATGCTTCCTGCAAGCGTGCCAGCCTAG
GTGCAGCGGACTGCGCCGACATTGATCTGGATCAACGGCGGTGCCGGCCGGCTGCGGCAC
ACTGCCGGCACGCTTTGGGTACCCCGATGAACGCAACGCCGCCTGTCCTTCCTGTCGCCT
CGCCCGAGCTGTGCACCGAGCAGGAAGTGACCCGCCTGGTCCACGACTTCTACGCCCGCG
TGCGCGGGGAGGAGCGATTGGGGCCGGTGTTCGAGGCCCACGTCCACGACTGGCCGGAGC
ATCTGGCCCAGCTGGTCGACTTCTGGTCGGCGATGCTGCGCGGCACCCGGCGCTTCAAGG
GTTCGCCGATGTCCAAGCACATGGCCATCGAGCTGGACAAGGATCTGTTCGACCGCTGGC
TGGTGCTGTTCCGGATCACCACCGCCGAATGCAACAACCCGCCGATGCAGGAGCTGGCCA
ACGACGTGGCCGCGCGCATCGGTGACACCTTCTGGAAGCGCTACCAGATGCTGCGATGGC
CGCAGGTCGGCCTGCCGGTGGTGGGGATGCCCGCCAAGGATTGATCTGGGTCAAGGCGGC
GCAGGCCGCCCGGCGCGATGCTGGCGCCATGGACACGTTCTCTCCCGCCGCTGGTGGCCT
GGCCTGGACCTTCGACCCCGACCTTCTGCGCCGGCACGACCGGCCGGGCCCGCGCTACAC
CTCGTACCCGACCGCGCCGCATTTCCATGATGGGTTCGACGCGCCGGCGCTGCGCCAGGC
GATCGCCGACAGCAACCAGCTGGCCCGCGCGCTGTCGCTGTACGTGCATGTGCCGTTCTG
TTCCAGCCCGTGCTTCTACTGCGGCTGCAACCGGGTGATCACCCGCGATCGCGGCCGTGG
CCACAGCTATGTGTCGCGCGTGCTGGCCGAGGCCGATCTGCTGGCACCACAGTTCGAGGA
CGGTCGCGAGGTCATCCAGCTGCATCTGGGCGGTGGTACGCCGAACTTCCTCGATGCCGA
GGCGATGACCACACTGGTGGAAGGGTTGCGCCGGCGCTTCGATTTCAGCGATTCACCGCA
GCGCGATTTCTCGATCGAACTCGATCCACGCTTCATCGACACCCGTGACGTCGCCATGCT
GGCGCGCCTGGGCTTCAACCGGGCCAGCCTGGGCGTGCAGGATTTCGACCCGCAGGTGCA
GGAATCGATCAACCGCATACAGGGCGTGCAGCAGACACTGGACATCCTGCGCGCCTGCCG
CGACAGCGGCATGCGTTCGGTCAACGTCGACCTGATCTACGGCCTGCCCGGGCAGAGCCT
GGAAGGATTCGGCCGCACCCTCGAACGGGTGCTGGCGCTGCGCCCGGACCGCCTGGCGGT
GTATGGCTACGCGCACCTGCCGCATCTGTTCCGGGCGCAGAAGCAGATCGACGAAAGCCG
GTTGCCGTCGCCGGAAGACAAGCTGGCGCTGCTGGGCCTGGCGGTGGAGAAGCTCTCCGC
GGCCGGCTACCAGTACATCGGCATGGATCATTTCGCATTGCCGGAAGAGGATCTGTCACG
CGCGCAGCGTGCCGGCCAGCTGCATCGCAACTTCATGGGTTACACCACCCACGCCGATAC
CGATCTGCTCGGCCTGGGCGTAAGTGCGATCAGCCATATCGGCGCCACCTACAGCCAGAA
TCCACGTGACCTGGCGTCCTGGGAGGACGCGGTGGACCAGGGGCAGTTGCCGGTCTGGCG
CGGTGTCGCGCTGAGTGCCGACGACCAGCTGCGCGCGGAGCTGATCCAGCAGCTGATGTG
CCAGGGCGAGGTGGATGGTGCGGTGCTGGGGCAGCGCCACGGCGTGGATTTCCAGCAGTA
CTTCGCCGAGGACCTGCGTTCGGTACAGCGGCTGCAGGAAGATGGCCTGGCCGAATACCG
CGATGGCGTGGTGCGTGCGAGCGAACCCGGGCGACCGTTGCTGCGGTTGCTGGCAATGTG
CTTCGACCCGTATCTGCGTGCCGCACATGCGCAGCCACGTTACTCGCGGGCGATCTGAAA
GCCGGATGTGCTGCATGCGTGTGGTGCCCGGAGCCGGAATCGAACCGGCATGGGGTTGCC
CCCGGCGGATTTTAAGTCCGATGCGTCTACCAGTTTCGCCATCCGGGCCTGCAGCGCGGC
GCCGATTGTAGCCTACCCGTGTCGCTGCAGCCGGATTGCGCGGGAGCGACGTGCTTAACT
GTTATCCCTGTTCATGTCATAGTCCCAGCCACCGTTCCCAGGGGGGGAGCCACCCGATGT
CGCTGCACGCGATTGCCTATGCCAGTGAGGCCCGCGCCGATCTGCGGACAACCGATCTTG
ATCGCCTGCTGGCCGACGCCACGGCATTCAATCGTGTAGCCGGTGTCACCGGTGTCCTGA
TGTTCGACGGCAGCCGCTTCCTGCAGTATCTGGAAGGCCCCGAAGATGGCATCGATTCGG
TGTTCCAGCGCATCTTCAATGCACGCAGCCACGCGCAGATGAGGCTGTTGTGCCGCGCGC
CGGTGGTGCAGCGTGCGTTCCCGCGCTGGTCGATGGGGACGCGGCGGATCGATGCGGACC
TGCTGACCCAGATCGTTGACGCGGCGTGGCCGGGTTTCCTGCTTGGCAGCGGTGGTTTCG
AGCGCCTGCTGCAGGCCTGGACCGGTGCCGACGGCGAGCTGGAACCCGCTGCGGTCGCGC
TGGGTTCCTGAGCCCGCCTTGGCGGCGGGGTACCGGGGCCGGTAGGCTGTAGCCTTTCTG
GTGCGGGTTTTCCGGAGTGGTACAGCGAATGAGTGGGTTGGCCCAAGCCATGGCGGCACG
CATCCGGTTTCACCCGGTGCACGGGATATGCCGATGAGCGTGCCCGTTGCGGCGGCGGTG
ACGCCGCGTTTCGCCGTGATCGGCCTGGGTTACGTCGGCCTGCCATTGGCGGTGGCGTTT
GGCCGGCACTGGCCGACACTGGGCTTTGACATCGATGCCGGCCGCATCGCGGAGCTGCGC
GGTGGCCGCGATCACACGCTGGAGATGGAGACCGACGAGCTGGCCGAAGCCACGCATCTG
CAGTACGGCAGCGATCCTTCGCTGCTCGATGCCTGCAACGTCTATATCGTCACCGTGCCG
ACCCCGATCGATGCATACGAGCAGCCCGACCTGGAGCCCCTGCGTTCGGCGACACGGCTG
ATTGCCAGTCATCTTCGCGCCGGCGATCTGGTGATCTACGAGTCCACGGTGTACCCCGGC
ACCACCGAGGAAGTGTGCGTGCCGCTGCTGGAACAGGGTTCGGGCCTGGGCTTCAACGAA
GACTTCTATTGCGGCTACAGCCCGGAACGGGTCAGTCCCGGTGACCGCCAGCGGCGCCTG
GCCGACATCCGCAAGATCACGTCTGGTTCGACCCCGGAAGTCGCTGCGGTGATCGATGGT
CTCTACCAGCGCATCATCGACGCCGGTACGTTCCCGGCGCCGTCGATGCGCGTGGCCGAA
GCAGCCAAGGTGGTCGAGAACATCCAGCGCGACGTCAACATCGCGCTGGTCAACGAGCTG
GCGCTGATCTTCGACCGGCTCGGCATTGATACCCAGGACGTACTGGACGCCGCTGGCAGC
AAGTGGAATTTCCTGCCGTTCCGACCAGGCCTGGTTGGCGGTCACTGCATCGGCGTCGAT
CCGTACTATCTGCTGCACAAGTCCGAAAGCGTGGGCTACCACCCGGACCTGATCCACACC
GCGCGGCAGGTCAACAACCGCGTCGGCGAGCACGTGGCGGCGCGCGTGCTGGCGATGCTG
GCCGAGCGTGGCCGTGCACCGGCGGAGGCACGCATCCTGGTGCTGGGCGTGACCTTCAAG
GAGGATTGCCCGGACCTGCGCAACAGCCGCGCGCTGGAACTGGCCCAGCGCCTGCGCGAT
GCGGGGGCGCAGGTGGAGGTGAGCGACCCGTGGGTCGGCCCGGCGGCATTGACCGGCGAG
GGCCTGGATTGGCTGGCCGAACCCGGGGCGGGGCGCTATGACGCGGTGGTACTGGCGGTG
GCCCACGCCCGTTTCAAGGCAATGGATGAAGACGCAATCCGGGCGCTGCTGGCGCCAGGC
GGCCTGGTCTACGACGTCAAATCGGCCTGGCCGCGCAACGTGGTTGACGATCGTTTGTAA
GCCTTGGCAGCGAGCGGCGCGGTAGACTCGGGAACAGTTGCAACCGAGGAAAGCCATGCA
CCGGTACATCGTCTACCTGCTCGCCATCCTGATGTTCCCGATATGCCTGTGGCTGGCCAC
GATCTGGCCGGCCTGGTACTGGGGCGTCGGCCTGACTGCCGCGATGGTGGCATTGGGGAC
CTGGGACCTGCTGCAGAAGCGCAGCACGCTGCGCCGCAACTATCCGGTGATGGCGCACTT
CCGCTACGGGCTGGAATCGATCGGCCCGGAGATCCGCCAGTACTTCGTGCAGAGTGACCT
GGAGGACGTGCCGTTCTCGCGCCAGCAACGTGCACTGATCTACCAGCGCGCCAAGAACGA
GATGGACACGGTACCGTTCGGCACCCTGCGCAGCACCTATGCGGTGGACTACGAATGGAT
CAACCATTCACTGGCGCCGACTGCCATCGCCAAGCATGACTTCCGCGTGCTGATCGGTCC
GAACTGTGCCAAGCCCTATTCGGCCAGCGTGTTCAACATCTCGGCGATGAGCTTCGGTTC
ACTGTCGGCCAATGCCATCCGCGCACTGAACGAAGGCGCACGGCGTGGTGGTTTCTACCA
CGACACCGGCGAAGGTTCGATCTCGCCCTATCACCGTGAGATGGGCGGCGATCTGGTCTG
GGAAATCGGCTCGGGCTACTTCGGTTGCCGCGACGAGAAGGGTGGTTTCAGCGAGGAACG
CTTCGTTGCCAATGCCACCCATGACCAGGTCAGGATGATTGAGATCAAGCTGTCGCAGGG
TGCCAAGCCGGGTCATGGCGGCGTGCTGCCAGCGCCGAAGGTGACTGCCGAGATCTCGGT
GACCCGTGGCGTGCCGATGGGCGTGGACTGCGTGTCGCCGTCGCGTCACTCGGCGTTCTC
GACACCGGTCGAGCTGCTGCAGTTCGTCGCCCGCCTGCGCGAGCTGTCCGGTGGCAAGCC
GGTCGGTTTCAAGCTGGCGATCGGCCACCCGTGGGAGTGGTTCGGCATTGCCAAGGCGAT
GCAGGAAACCGGGTTGCTGCCGGATTTCATCGTGGTGGACGGTGCCGAAGGGGGCACCGG
CGCGGCGCCAGCCGAGTTCGTCGACCATGTCGGCGTGCCGATGCACGAAGCGCTGCTGCT
GGTGCACAACACCCTGGTCGGCCTCGATCTGCGCGAGCGCATCCGCATCGGTGCAGCCGG
CAAGATCACCAGTGCGTTCGACATCGCGCGCACCATCGCGCTGGGTGCCGACTGGTGCAA
TGCCGGCCGCGGCTTCATGTTCGCGCTGGGCTGCATCCAGTCGTTGAGCTGCCATACCGA
CAAGTGCCCCACCGGCATCGCGACCCAGGACCCGGCGCGCTGGAAGCATCTGGATGCACC
GGACAAGGCCACCCGTGTGTACAGCTACCACGAGCACACGCTGCATGCCTTGAAGGAACT
GCTGTGTGCCGCGGGCCTGAACCACCCGGCGGAACTGGGCCCGGAGCATATCCTGCGTCG
GGTTTCGCCTGTTGAGATCCGTTCGCTGGCCTCGCTGTACCGTTACCTTGAACCGGGCGA
GCTGCTGCACAAGGTGCCGGACCACGCCGTGTTCCATGCGTTCTGGGCCGATGCGCGCAG
CGATTCCTTCCAGCCGCCGCCGAAGATCCAGGCGCTGCGGGCCAGCAAGTCGCGATAACG
TGTTGCTGTAGAACCGAGCCCATGCTCGGCTGCTTCTCTCATCGCGATGTTGGAACGAAG
AACAGTCGAGCATGGCTCGACGCTGCAAGGAGATGCCATGCGGTTCCGGATCGGCACCAC
GGATGACGTGGCCACGCTGTGGGCGTTGCGCACGCGTTGCGTGCGCGAGACCTGCAGCAG
CCATTATCCGCCCGAAGTGATTGCGCCCTGGTCGGCCTCGCCGCCGCCGTCGCAGTACGC
GCGGTTGCTGGGGCAGGGCGGCTGCGTGGTGGCCGAGGATGGGCAGGGCGGCCTTCTTGG
CTTCGGTGTGTTCGATGCCGATGCCAATGAAGTCGACGCGTTGTTCGTTGATCCTGATCG
TGGCGGCCAGGGAATCGGCCAGGCGCTGATGCAGCGCCTGCTGGCAATGGCCGATCGTGA
GCGTGAGGTGGTGCTGTCGGCCTCGCTCAACGCGGTGCCGTTCTACCAACGGCAGGGATT
CATCAGCGTGCGCGAAGAGGTCTACCCGCATCCCAGCGGCGTGGCGCTGGCTTCGGTGAG
CATGCGCAGGCCATGGTGAGCGCCGGGGACTGTAAGGCAGTCGAGGATGGCTCGACTCCA
CAATGCAGGCGTCACCGCCCGGCCAGCCACCTGATTACGCCCTCGGCGGCACGCAGGCCA
CTGGCGTAGCACGCGGTCAACAGGTAGCCACCTGTCGGCGCCTCCCAGTCCAGCATCTCG
CCGGCGCAGAACACGCCGGGCACGGCCCGCAGCATCAGGCCATCATCCAGCGCATCCAGG
CGCACGCCGCCGGCGGTGCTGATCACCTCGGCCATCGGCCGGGGACGCAGCAGGCGCAGC
GGCAGGCGCTTGAGCGTAGCCGCCACGGCAGGCAGGTCGTTGCCGGCTTCCTTACCCAGA
ATCTCGAACACCAGTGCGGCCTTCACCGCATCAAGGCCCGCCTGGCGACGCAGGTGCTCG
CCGAAGCTGCGGCCCTTGCGCGGGCGTGACAGATCGGCCAGCAGGCGCGCCTCGTCGCGG
CCCGGCACCAGATCCAGCCACAGCATCGCGTGGCCATCGCGGTTGATGGTCTCGCGCAGG
TCCGCCGCCAACGCATAGATCAGGCTGCCTTCGATGCCGTACTCGCTGGCCACGCATTCG
CCCTGCAGCGACTGTGGCTGTCCGGCCAGGTCGATCCAGTGCGCGACCACCGGCTTCAGC
GGTGCACCGGCATTGCGCTGGGCGAAGAACGGGGTCCAGTCCACGTCGAAGCCGCAGTTG
GCTGACTGCAGTGGCGTGATGTCCACGCCACGGGCCTGCAGCGGTGCAACCCAGGCGCCT
TCGCTGCCCAGCTGCGGCCAGCTGCCGCCGCCCATCGCCAACACGGTGGCATCGGCGTGG
ACATCGATCTCGCCGGCTTCGGTGGCGAAGCGCAGCGCGCCGTCGTTGCTCCAGCCGATC
CAACGGTGGTTGGCATGCAGGCGCACGCCCTGTTCCTTCAGCCGGCGCACCCAGCCACGC
AGCAGCGGCGCGGCCTTGCGGTCGACCGGGAACACGCGGCCGGAGCTGCCCACATAGGTC
TCCACGCCAAAACCGCCGGCCCAGTCGCGCAATGCCTGCGCATCGAAGCCATCCAGCCAG
CGGCCCACGGTCGTGGACTGCTCGCGGTAGCGGCTGTCGAACAGCGGACGCGGATCGGAA
TGGGTGAGGTTGAGCCCGCCCTTGCCGGCGATCAGGAACTTGCGGCCGGGCGAACCCTTG
GCCTCGTACAGGTCCACCTCCAGACCGGCGGCGCGCAGGCGCTCGGCGGCGAACAGGCCG
GCCGGGCCGCCGCCGATGACGGCGACCCGCGGAAGCGGTGCGGCATTACGGTTTGACATC
GAGCAGCTCGACATCGAACACCAGCGACGAGCCGGCCGGAATCGGGCCAACCCGGCGGTC
GCCGTAGCCGTAATCCGGCGGGATCATCAGGGTGCGCTTGCCGCCGACCTTCATGCCGGC
CACGCCCTCATCCCAGCCGCGGATGACCTGGCCGGCGCCGAGTGCGAAGGTGAACGGTTC
GCCGTGCTTGAAGGAGCTGTCGAAGGTCTTGCCGTGCTTGGTTTCGGTGCGGTTGTCGTA
GATCCAGCCGGTGTAGTGCACGGTGACCTTGCTGCCGGCAACGGCTTCGGTGCCGGTGCC
GGGCACGGTATCGATGCGCTCGAAGGTGGTCAGGGTGCCGCCGGGCGGTGGGCCGGACGG
TTCGGTTGTGCAGCCAGCGGCGGCGAGGGACAGCAGCAGGGGAAGCAGCAGGCGGCGCAT
CGGGCGTCTCCGGAAGGGCGCAGGGCGAGGGCGGCAAGGGTAGCGCATCGGCGCCGGGTA
TCATGGGGGCATGGCAAAACTCCTGCTCAATCTGCGCAATGTCGGCGACGACGAATATGC
CGATGTCTGCACGCTGCTCGACCAGCACGACATCGCCTGGTATCGCACCGAACCCAGCCC
CTGGGGCATCTCCAATGGTGGCCTGTGGCTGCGCGAGGACGCTGATCATCCACGAGCGAA
GGCGCTGATGGCGGAATACCAGGCCGAACGCGGGCCGCGCATCCGTGCCGAGCGTGAGCA
GGCATTGCGTGATGGCACGGCGGAGACCTTCGGCAGCCTGTTCCGGCGGCGGCCGGTCTA
CGTGGTGCTGGTGCTGCTGGGGATGGCCGGTGCGGCGGCGCTGGTGCTGCTGCCGTTCGT
GCTGTTGCGGGGGTAATGGGGCTTCTGGCCGGGTCGCACCCGGCACCCGCAGACGCAACG
GCAACAGCAACGTCAAAAGCCGGGCTTCAGTGGGAGGGCGGGGCGGTGTGGACAGGCGGG
GGACGGCAAAAGCTGCTCCTGCGTGCCTCGTAGAGCGCCATCCATGGCGCTCTGCGCCCC
CGCCTGCCCACACCGCCCCACCCATGACAGATTCCGGTTGTTTGCCGGGCTTGGGGTCGG
GTCCCTCTGCTGCGCAGAGGGCTCTGACCCCTGAATCTGCCCGGAGGGGCGGGAGGCGCT
AAAATGCCAAGATGATCGCCAATACCGCTGCCTATCATTTCGCCGTCATCGACGCTCCCC
AGGCCCTGTGCGACCAGTTGCTGGCGCGTGCCGAGGCGGCGCAGTTGCGGGGCACGATCC
TGGTGGCGGGCGAGGGGCTGAACCTGTTCCTGGCGGGTGCGCCGGAGGCGGTCGAGGGTT
TCTACGCGGCGCTGCGTTCTGACGTGCGGTTTGCCGATATGCGGGTCAAGACCAGCTTCA
GTGAACATCAGCCGTTCGCGCGGCTGAAGGCCAAGGTGAAGGACGAGATCATCAGCTTCC
GCCGTGACGACGGTCAGCCGCTGGACTATCCGCGCGCGCCGGCGGTCGATCCGGCCACGG
TGCAACGCTGGTTGCGGCAGGGGCATGACGACGCCGGCAAGCCGGTGGTGATGCTCGATA
CCCGCAACCTGCAGGAAGTGGAGTACGGCACCTTCAAGGATGCGCTGGTGCTGCCGATTC
ACAAGTTCACCGACCTGCCCGAGGCGCTGGCGCCGCACCGCGAGGCGCTGAAAGACAGCA
CCGTGGTCAGTTTCTGCACCGGCGGCATCCGCTGCGAGAAGGCGGCGCTGTGGATGGTCA
ACGACGGCATGGACAACGTGCTGCAGCTGGACGGTGGCATCCTCGGCTACTTCGAGGAGG
TGGGCGGCGAAGGCTACGAAGGCCGCTGCTTCGTGTTCGATGAGCGCGTGGCGCTGGATG
CCGAGCTGAAGCCGATGGTCGACCAGCCGCTGCCGGAGCCGCGCCCCAGCGCGTTCTGAC
GCTTCCGCGGTAGAGCCGGCCGCTGGCCGGCTGCGAAGCCATCTACCTGTATGCCGGCCA
GCGGCCGGCACTACCAATCGCGCTTGGCGCGCATCAGGGCACCCCGGATCGGCCCGGTCA
GCCCTGAACCCGCCACACGGGAATCAGCATCCCGCCACCGTCACTGGCCGCGGCGCCTGG
CCGACCCCATGCATGGGGGATCCTGTGACGGAAAAACGCCTGATGATCCCGTTGTCGATC
CTTGACCTGGCCCCGGTCTGCGAGGGCAGTGACACCACCGCCGCTTTCGCCAACATGCTG
GAACTGGCCCAGCACGCCGATGCGCTGGGCTACCGCCGCTACTGGTTGGCCGAACACCAC
AACATGCCGGGCATCGCCAGCGCGGCCACCGCCGTGCTGATCGGCCACGTGGCGGGTGGC
ACAAAGCGCATCCGCGTCGGTGCCGGCGGCATCATGCTGCCCAACCATGCCCCGCTGCAG
GTGGCCGAGCAGTTCGGCACGCTGGCTTCGCTGTATCCGGACCGCATCGACCTCGGCCTG
GGCCGTGCACCCGGTACCGACCAGCCGACCGCGCGTGCGCTGCGCCGCTACTTCGACAGC
GCCGACCAGTTCCCGCAGGACGTGCGCGAGCTGCTGCATTACTTCGAGCCGGTACAACCC
GGGCAGGCGGTGCAGGCGGTTCCGGGTGGCGGCCTGCGGGTGCCGACCTGGATCCTCGGT
TCGAGCCTGTTCGGTGCGCGCATGGCCGCCTCGATGGGCCTGCCGTATGCGTTCGCCTCG
CACTTCGCACCCGACGCGATGGATGAAGCCGTTGCTGTATACCGGCGCGAGTTCCGCCCC
TCGGCCACGCTGAAGCAGCCGCACGCGATGCTGGCCCTGAACGTCGTTGCCAGCGACAGC
GAAACCGAATCGCGGCGCCTGTTCACCAGCCAGCAGCAGAGTTTCGTGAACCTGCGTCGC
GGCCGACCGGGCAAGATTCCGGCACCGATCGACGACATCGAGTCCTTCTGGGAGCCGCAC
GAAAAACTGGGCGTGGAGCGGGCGCTGGCCTGCACCGTGCTGGGCGATCCGCAGCAGGTG
GCGGAGGGCATCGCCGCGTTCGTCGAACGGCACAAGCCCGACGAGCTGATGCTCACCGCC
AACCTGTACGACCACCGCGCGCGCCTGCGCTCGTTCGAACTGACCATGCAGGCCTGGCAC
GCCCGCCACGCGGGCTGAACAATTGCGTCACGGCCCATTGCGGCCGAACCGCGTCTGATG
GGGGCTCATATCGAAGGAGCCCCCACATGGCCGACACCCGTGCCGAACACATCGCCCAGC
TGGCCGAACTGATCAAGGACGTGGAGGTGGCGATGTTCACCACCACCGGCGTCGATGGCC
GCCTCTACAGCCGGCCGTTGGCCACCCAGCAGGTCGCCTTCGACGGTGACCTGTGGTTCG
TGATCACCGGCGACAGCCCCAAGGTGGCCGAGATCGCGCTCGACCCGCGGGTCAACGTGG
CGTATGCCTCGCCCTCGAAGAACACCTATGTGTCGGTGGCGGGGCGGGCACGCGTGGTCG
ATGATCGCGCGAAGATCGAGGAGCTGTGGTCACCGGCGATGAAGCTGTTCTTCCCCGGTG
GCAAGGATGACCCCAACCTTCGCCTGATCCATGTGCGCGCCGACAGTGCCGAGTACTGGG
ACGGTCCGGGCACGCTGCTGGGCAAGGCGTTGACGTTCGTGCTGTCGGCGGTGCAGGACG
AACCGGCGGCGCTGGCCGACAACGGTTTCATCGATCTTCGGTGATGACCGATGTCCGGTA
TGGGTAGTGCCGGCCGCTGGCCGGCAAACCTGGAAACGTGGCAGCCGGCCAGCGGCCGGC
TCTACCGGATTCCGGATCAGAACCAGCGGTGGAACAGCTCCACCGTATAACCCACCAGCT
GCCCCGAACTGAAACCGAAGAAGGCGATCGCTGCCACGGCGGCGATCCAGTTGAACAGCA
TCAGCGCGCCATCGCGTTCCAGCAGCGCCAGCGAGAACAGCAGCAGCTGGAAGCCGAACA
GGAAATTGGTGAAGGGAATCGGCAACGACAGCAGCAGGCCCAGCAGCACCAGCAGCAGGC
CGGTGAAGGCGTGCGCCATCAGCGGTGTCAGCAGTTGCGGCAGGCGGGGTTTCAGCATCT
TGTCCAGGCGCCGCAGCGGTCGGTCGATGCGGTCCAGGAAACGATGCATGGTGCCGCGCT
TCGGCCCGCGGCGGGCGATGAAGCCGGGCAGCCAGGGCCGGCGCAGGCAGAACAGCATCT
GCAGGCCGATCAGGACCACCAGTGGGCCGCTGACCGCGCCGCCCATGCCCGGGATCGGGA
TGAACGACGGTAGGATCGCCACGAACAGGAACACGCCGAACGCGCTCTGCTGCAGGTTGC
CGAGGATCTGGCCCAGCGGCATGTGCTCGGCGGGATCGCCAGAGGCGAACATCTCCAGCA
GGGTACGGATGCCCTCGTTGCGGTAGGCCGGGCGTTCGTCGCCCGGACCGTTGCCGGCCT
CAGGCGGTGAGCTCATCGGCCTGCTCGTCGGACAACGTGCGCAGCAGCAGCTTGTCCACG
CGCGCACCATCCAGGTCAACCACTTCGAAGCGCCAGCCCGCCCAGTCGAAGTACTCGCCT
GCGTGCGGAATGCGGCCGAAGTAATGGATGCACATGCCGGCCAGCGTGTAGTAGTCGCCG
TCCTCGGCGTCGGGCAGGTCGTTGCTGCCGATCAGTTCGCGCACGTCTTCGATCGGCAGC
GAGCCGTCCACCAGCAGCGAGCCGTCTTCGCGGGTCACCACCAGCGCGTCCTCGTCGGCG
TTCTCCACCGCCTGCAGGCGGCCGACCACCGCGCCCATCAGGTCGCTGATGGTCACCAGG
CCCTGGATCTCGCCGTACTCGTCCACCACCAGTGCCATCGACTGCTGTTCCTCGCGGAAG
ATTTCCAGCAGCTTCATCGCGTGGGTCGATTCGGAGACGTACAGGGGTTCGCGCAGGGTC
TGGAAGAGCGCGTTGTCACCGCGCGCCATGCGCGTGGCCAGCGATTTCAGTTCGAGCACG
CCGACCACGTCCATGTCGTTGTCGCGGTACACCGGGTACCGGGAGAACTCGTGTTCGGCC
ATGATTTCCAGGTTGCGCTCCAGCCCGGCCTGGGTATCCAGCCACGCGATGCGGTTGCGC
GGGGTCATCAGGCTGTCGGCGGTGCGGTCGCCCAGGCGCATGACGCGGTTCATCATGTCG
CGCTCGTGGGCATCGATCACGCCGGCCTCGTGGCTTTCGGCGACCAGCATGCGGATCTCT
TCTTCGGTCACCGAGGCGACTTCATCCTTGCCCAGGCCGAACAGGCGCAGCACCAGCTGG
GTGGTTTTGGACAGCAGCCAGACGAAGGGCAGGGCGAGCTTGGCCAGCCAGCTCATCGGC
ATCGCGACCAGGCCGGCAATGGCCTCCGAACGGGTCAGCGCCAGGCGCTTGGGCACCAGT
TCGCCGAAGATCAGCGTGATGAAGGTGATCAGGCTGACCGCCAGCGCGGTACCGATGTTG
CCGGCATAGGCAAAGCCCGGCATCAGGCCCTGGATCCAGCCGGCGAAGGCTTCGCCCAGC
GCTTCACCGCCGAGGTAGCCGGTCAGCACGCCGATCACGGTGATGCCGATCTGCACGGTG
GACAGGAAGCTCTCCGGCTTCTCGGACAGCTCCAGCGCCTTGGCCGCGCGCTTGGAGGTG
GCGGCCATCTGCTTCAGGCGGCTCTTGCGCGAGGTCATGACCGACATCTCGGACATGGCG
AAGAAGCCGTTCAGCAGAACAAGCGCAAAGACAATCAGGATCATTTCAAACACGGGCGTC
GTCCCCGGTTGGTGGCAGGGAGGGCGGGTGCTTGCGATGGCGGCAGGCGCTCAGGAACGG
GGTCCGGCGCGGCGCTGGGGGATAAGGGTCGTCGTCCATAGGATGCGCCCGAAGGCGCGC
TGGCATCTTAGCAAAGGGGCGTGGCAGGGTGGCAACCGCCTGTTCAGGTTTGGGGTTCCG
AGTCCCGGAAAGGGTGCGGGGATACCCGAGATGGTCATCTAGCCGTCATAATTCCGTCTG
GTGCCGTCCTTCCCGCGACGGCTGACAGGTTTCTCAATGTTCTCTCTGCAGACCATTTTC
GGTTCCGGCAAACAGTTCTACACCCTGCTCGATGAGGCCGCCGTCGCGGCCTCCGACGCC
GCCAAGGCGCTGCATTCCATGCTGCGCGAGGCCGACCGCCAGCCCGCGCTGGACGCCTTC
AAGCTGGCCCGCCTGCGCGAGCGCGCGGCCTCGGACAAGATCAGCCAGGCGCTGGTGGAC
AGTTTCATGACCCCGATCGAGCGCGAAGACATCGAAGCGCTGGGCTCGGCGCTGTACAAG
ATCCCCAAGCAGATCGAGAAGTTCGCCGATCGCTATTCGCTGGCCACGACCCACCTGGAG
CACATCGACTTCGCGCCGCGCGCGGCGATGCTGGAACAGGCCGCCGGCGTGGTGGTGGAG
ATGGTGGCCGACCTGCGCCACATGAACCTGGACCGGATGACCGCGCTGAACGAGAAGCTG
CGCTCGCTGGAAAACGAGGCCGACCGCCTGATGCTCGAGCTGTACCGCGACATCTATTCC
GGCCGCCTGGACAACCTGCAGATGTTCCTGCTGAAGGAGTTCTTCGAGATCCTGGAAAAG
GCCATCGACCGTTGCCGCGAGGCCGGCGTGGTTGCTTACCAGATCGTCTTGAAGAACAGC
TGACGGACGCCGCCGCATGTTGACCCTTGTCCTGGTGGTGATCCTGGCCGCACTCGTCTT
CGAGTTCATCAACGGCTTCCACGACACCGCCAATTCCATTGCCACCGTGGTCGCGACCAA
GGTGCTCTCGCCCGGCTGGGCGGTGATGCTGGCCGCCTTCATGAACCTCATCGGTGCGCT
GACCGGCACCGCGGTGGCGCTGACCATCGCTTCGGGCCTGCTCAACACCAACGTGGTCGA
GGTCACCCCGCAGGTGATCCTGTGCGCGCTGCTGGGCGGCATCATCTGGAACCTGATCAC
CTGGTGGAAGGGCCTGCCGTCCTCGTCCTCGCATGCGCTGATCGGTGGCCTCTGCGGCGC
CGGCCTAGCGGCGGCCCACAACAACTGGGACGCGCTGATCTGGTCCGAGCGCCTGGGCAG
CTGGGCGCAGAACAAGGGCCTGCTGTGGAAGGTGTTCGTGCCGATGATCACCTCGCCGAT
CGCCGGTTTCCTGCTCGGCATCGTGGTGATGGTGCTGCTGTGGGGCCTGATCGCCGGCCT
GGCCAGGATCGGTGGCGCCATCGGTCGCCTGGCCCGCCCACGCATCGTCAATGCATTCTT
CGGCAAGGCCCAGATCGCCTCGGCGGCCTACATGGGCTTCGCCCACGGCCACAACGATGC
GCAGAAGACCATGGGCATCATCGCCATGACCCTGATCGGTGCCGAGGCCACCGGCGCACT
GGATGACCTGCCGTCCTGGCTGGCCTTCATGCACCCGGACGCCCACGCCGGTGACGGCAT
CGCGATGTGGATCGTGCTGACCTGTGCGGTTGTGATGGCCGCCGGTACCGCTTCGGGCGG
CTGGAAGATCATCAAGACCCTGGGCCACAAGATGGTCAAGCTGCACCCGATCCACGGCTT
CGCCGCGGAGACCAGCTCGGCCACCATCCTGACCCTGGCCGCCCACTTCGGCATGCCGGT
CTCGACCACGCACAGCATCTCCACCGCGATCATGGGCGTCGGCTTCGCCAAGAACCCGCG
CTCGCTGAAGTTCGGCGTGATCGAACGCATCGTCTGGGCCTGGATCCTGACCATCCCGGC
AGCCGGCGGCTGTGCGTACCTGATCCTGAAGCTGTTCGAGCTGTTCGGCTGGACCTGATC
GCTACGCCAGCGTTGCAAACGAAAAAGCCCGCCGGTATCCGGCGGGCTTTTTCATGCGCA
GAGAATTCTTCCGCACACATCGTGTCGACCAAGGTCGACACCTACCAGAGCAGAAACAGG
GATCCGGTCCCGCGCCGACCAACGGTCGGCACCCACCAACAGCAGCAGGAACCTGTCAGC
GGCGGGGTGGGGTGGGGTTGCAGGACCGTTGGCGCCATGGATGGCGCCATCGAGCCCCCA
GGGACGGGTTTACGGCGTGTCCTGCATATCCACCCCACCTCGCCAGCCCCCAGGAAGCCC
GCTTTTGCAGTTGCAGTGGCCGTGGCAGTCAGCGGGTGCCGGGCCGCAGGCCCGGCCGAA
CCCCTCAATTACGCTGGAACAGCGCCTGCACATCCTTGCGGAACGCCGCCTGGCTGTCCG
CCCGGCTGTAGAACATGTGCCCGCCCGGATAGCTCCGCACCTGCACCCGGTCCGGGTTGC
TGCCCATCGCCGGCATCTGGTCCACCGTCAGGATCGAACCCATGAACGGGCACGACAGGT
CGTTCCAGCCATGCACGATCAGCACCTGCAGATGCGGATCGATCGCCACCGCCTGGCGCA
GCTGGGTCACCGCACCCTGGCGCAGCTCGCCGTTGCGGTCCCACAAACGATTCACGTCGT
AGTTCAGCGCCTGGTAGCGTGCATCCACCTTCCAGCCGACCACGTGCGTCACGAAGTCGA
CCATCGCCGTGGTGGTCGGCGCAATGATGCTGTCCAGCAGCGGATCATTGGCGCGCTGCT
CCGGGTCATTCGGGAATGGATCGAACGCGGTCACATTGGAGTCGTAGCGGCTGCCCAGCG
TGCCCTTGTCGCGGAATACCTCGCGCAGGTAGGCCTGGGTTTCCAGGCGGCCACCGGCAC
GGCGCACGAACTGCGGGTCAAGCCCGGTCAGCTCGGTCACCCGGCGCAGCATCGCCTCGG
TCGCCTGCGGATCGCTGCGGCCCTTCATCAACGCGGTGGCGTAATCGCCACGGGTGTACT
CCACCACCTCGCGCATTGCCGCGTCGGTGAGCCTGCCCTGGCGCTCCAGGTGCGCCGCGG
CGATCGACGGCAGCGTCTGCATCCAAGCCATCGGCGAGACGTCGGCGTTGTCTTCCAGCG
TCGGGCTCAGGTACGGCGAGACCAGCACCAGGCCGTTCATCGCCACGCCCAGCCGGGTCT
GCAGGAAATGGGTGATGCGCGGGCCGCGATAGCCGCCGTAGCTCTCGCCAGTCAGGTACT
TGCGTGACGCCATGCGCTGATTGCGCAGCAGCCAGTCGTAGATCGAGCGCGACAGGTACT
CGATGTCGGCGCCGGGGTTGTACAGCTGCTTCTTCGCCTCGTCATCGCCGATGCGCGCGC
GGCTGAAACCAGTGCCGACCGGGTCGATGAATACCAGGTCGGTGAAATCCAGCCAGGTGC
CCGGGTTGTCATGCAGGGTGGCGGGCGCCGAGGCGCTGTCGCCTTCCGAACCGAAGGTGA
CCACCTTGGGCCCGATCGCGCCCATGTTGAGGTACACCGACGAGGCACCGGGGCCGCCAT
TGAGCGCGAACGTCACCGGCCGGTCCTTGCCCGGCATCGTGTACGCAGTGAACACCACAT
CGGCGATGACCTTGCCCTTCTCATCGCGCACCGGCAGGGTGCCGACGGTGGCGGTGTAGT
CCAGGGTGCGGCCGGCCAGGCGCATGCTCTGGCGCGTCGACGCATCGGCGGGCAGCGCAG
GCGCGTCGGTCCTGTCGTCTTTCGAATCGGGCTTGGTGTCAGCGGCGGGCGCGGCCAGCA
CGCTGGTGGGGGCGATGAGCAGGCCGACGCAGAGCGCGGCAGTGTGCAGCAGGGACTTCA
TGGCACCGGATCGGCAGCGGAAGGGGGTTCCGATGCTAGGCCGGTGGAGTGCCATGCCGT
ATGTGTCCAAAGGCATGGCCACGTTCTGCAGCGGCTTGCGGCCAGATTGGATCAAACGGG
CAGGGCGGCTGCCGCTTCGTCGTTGGCCAGCAGGCCATAGACGGCCGAGTCCGAAAGCTC
GCCCTGGATGCGCCAACGCTGGCGCAGCACCCCCTCGCGGTGGAAGCCGAGGCGGTCAAG
CACATGTGCCGAGGGTACGTTGCGTGGATCGATCTCGGCTTCGATGCGGTGAAGGTGCAG
GGTGTGGAACAGATAGCCCAGCATCTGCTGCAGGGCCTCATGCATGTAGCCCTGGCCCTG
GCGGTCGGGCGCCAGCAGATAGCCGATCTCGGCCCGCATGGCCTCACGATCAATGGCGAA
TGCGACGCAGACGCCCAGCAGTGGGCCGTTGGGTGATTCGCGCAGGGCCAGCTTCAACTG
GGTGCCGATCGCGTGCGCGGCAAGGTCGTCGTCGATCTGTTCGCGGGCTTCGGCCGGTCG
TGTCCAGGCCGGATGGTTCCACCAGCGCATCACGTCCGGATTGGATTGCAGCGCGAACAG
CGCGGCCGCGTCGTCACGGCGGATCGGGCTCAGCACCAACCGCGCGCTGTGCAGCGGCAG
GGCGGGGAACAGCAGCGAGTGGCTGGCCAATACGATGGTCCACACGGGTGGACGCGCATT
ATGCCGTCGCCGGGTTTGCCGATGGCGGCGTAATGCCAGGGCGCATGAACCGGTAGTGGG
GGGGGGGGGGGGGGGCGTGGGGGGGGGGGGGGGGGGCCCCCCGCGCCCCCGCCCACTACC
GGGCAACCGGGTCAGAGCCCTTTGCCAGGCAAAGGGATCCGACCCCGTGCCGGGATCAGA
CCTCCAGCGAGGCCAGATCGCCCTTCGACTCCAGCCAGCCCTTGCGGTCGGAGGCGCGCT
TCTTGGCCAGCAGCATGTCCATCAGCGAGCTCGTCTGCTCGCGATCGTCCACGGTCAGCT
GCACCAGGCGGCGCGTATCCGGGTGGATGGTCGATTCGCGCAGCTGCGGCGGATTCATCT
CGCCCAGGCCCTTGAAGCGGGTGACGTTGATCGCGCCCTTGATCTTCTCGCGTTCGATCT
TGTCCAGCATCGAGCGCTTTTCTTCCTCGTCCAGGGCGTAGAACACCTGCTTGCCCACGT
CGATGCGGAACAGCGGCGGCATCGCCACGAACACGTGGCCGGCATCGACCAGCGCCGGGA
AGTGCTTCAGGAACAGTGCGGTCAGCAGGGTTGCGATGTGCAGGCCGTCGGAGTCCGCGT
CGGCCAGGATGATGACCTTGCCGTAACGCAGGCCGCTGATGTCGTCCTTGCCGGGGTCGC
AGCCGATGGCGATGGCCAGGTTGTGTACTTCCTCCGAGGCCAGCACGCTGTTGGAGGAGA
CTTCCCAGGTGTTCAGGATCTTGCCGCGCAACGGCATGATGGCCTGGAAGTCCTTGTCGC
GGGCCTGCTTGGCGCTGCCCCCTGCCGAGTCACCTTCCACCAGGAACAGCTCGGTGCGCG
ACAGGTCCTGGCTGATGCAGTCGGCCAGCTTGCCGGGCAGGGCCGGGCCCTGGGTGACCT
TCTTGCGGACGACCAGCTTCTCGGTCTTCAGGCGTGCGCTGGCGCGCTCGATGGCGATCT
GCGCGATTTTCTCGCCCAGCTCGACGTTCTGGTTCAACAGCAGGCTGAAGGCATCGTGGG
CGGCGCCTTCAACGAAGCCGGCGGCCTGGCGTGAGGACAGGCGTTCCTTGGTCTGGCCGC
TGAACTGCGGGTCGGTCATCTTCAGCGACAGCACGAACGACACGCGGTCCCACACGTCTT
CCGGGGCCAGCTTGACGCCGCGCGGCAGCAGATTGCGGAAGTCGCAGAACTCGCGCAGCG
CCTCGGTCAGGCCGGTACGCAGGCCGTTGACGTGGGTGCCGTGCTGGGCGGTGGGAATCA
GGTTGACGTAGCTTTCCTGCACCAGCTCGCCTTCCGGCAGCCAGGCCACGGCCCAGTCCA
CCACCTCGGTGTCCTTCTTCAGGTTGCCGACGAACAGGTCGGCCGGCAGCGATTCGCGTT
CGCCCAGTTCCAGCTTCAGGTAATCGCGCAGGCCGTCTTCGTAGTACCAGGTGTCGACTT
CACCGGTGGCCTCATCGGTCAGCTTGACCGTCAGCCCCGGGCACAGCACGGCCTTGGCGC
GCAGCAGGTGCTTCAGCGCGCGCACCGCGAATTTCGGCGTGTCGAAGTATTTCGGGTCAG
GCCAGAAGCGCACGCGGGTGCCGGTGTTCTTCTTGCCGACGCTGCCGACCACTTCCAGCG
GCGTGGCGCGGTCGCCGTTGCGGAAGGTGATGCGGTGCTCGGCACCTTCGCGCTTGATGT
GCACTTCCACCAGGGTCGACAGCGCATTGACCACGCTGACGCCGACGCCGTGCAGACCGC
CGGAGAAGGTGTAGTTGTTGTTGCTGAACTTGCCGCCCGCATGCAGGCGGGTGAGGATCA
GCTCGACACCCGGGATCTTCTCTTCCGGGTGGATGTCCACCGGCATGCCGCGGCCGTCAT
CGCTGACCTCCACGCTGCCGTCCTTGTACAGGGTGATCTCGATCGAGCGGGCGTGGCCGG
CGAGGGCCTCGTCCACCGAGTTGTCGATCACTTCCTGCGCCAGGTGGTTCGGGCGCGCGG
TGTCGGTATACATGCCGGGACGGCGCTTGACCGGGTCAAGGCCGGACAGGACTTCAATAT
CGGCGGCGTTATAGCGGGCGTTCATCTGTCTTCGAAAGCTTGGAGCGACGGGCAAGTGTG
GGGTCTGGCACGGGATTTTGCACGCCTGCGGTTCAGTCTCGGCGACGCAGAGGGGGTAAA
ATGGCAGCCGCTGGAATCTGAATGCCGGCGACCCCCGTTGGGTCGAAACATCCAAGCCAT
ACCGCGAGGAGGACCTCATGAAGAAGTTGCTGACCATTGCGATCCTGGCCGCTGCCGCCG
TTGCAGTGCCGCTGGTGGTGGCGCAGAACGCCGGCCAGCCGGCCCCGCAGCAGGGTGGCC
AGGCGGACAAGGCGCAGGCCGAAGCCGATGCCAAGGCCAAGCGCCGCGCCCAGGCCAATG
CCGAAATGAAGGCGCAGGGCCAGCCGGCCCCGCAGCAGGAAGAGGAAGAAGAGGCGAGGA
AGAAGAAGTAATTCTTCCGCCCTCCGAAGCCCTTGCCGCAAGGGATTCGCCCCTCGACGC
CCCGCCCAGCGGGGCGTTTCTTTTGGGTGATGGCCGCAACTGCCCCTTGGGTTGGCGGCC
ATCAATCTGTAAACTATGGCTTTCCGGGAGTAAGTGCGTGTCCACCCTTTGCGAATGGGC
TGGCACGGCCATGCGTGGTCGCCAGCAATGCGGGTCGCAGGTGACGGTCGATTTGACCGG
CACGGCCGCCCCGACCTCGCAGGGTGGTCCCCGTCCGGCGCCTGCCGCCGCACGGCCCAG
CACCTCCCTCGCTGCCCCAGCGAACCGGAAAACCCCCTTCAAGCTCCATGCCCGCCCTCC
GGGTGCGCGTGGTGCTGCCGTTTTCCATTTCCAGACAGGATGCTTGCAGCCATGACTCCC
TTGATTTTCGTAACCGGCGGCGTGGTGTCCTCGCTCGGCAAAGGCATTGCCGCTGCGTCA
CTGGCCGCCATTCTCGAAGCCCGTGGCCTGAAGGTCACGATGATGAAGCTCGACCCGTAC
ATCAACGTCGACCCGGGCACCATGAGCCCGTTCCAGCACGGTGAGGTCTACGTCACCGAC
GACGGCGCCGAGACCGACCTCGACCTGGGCCACTACGAGCGCTTCGTGCGCACCCGCCTG
AGCCGCAAGAACTCGGTCACCACCGGCCGCATCTACGAGAACGTGATCCGCAAGGAGCGC
CGCGGCGACTATCTGGGCGCGACCGTGCAGGTCATCCCGCACATCACCGACGAGATCCGC
CGCTGCATCGATGAAGCCACCGAAGGTTACGACGTGGCGCTGGTCGAGATCGGCGGTACT
GTCGGCGACATCGAGTCGCTGCCGTTCCTGGAAGCGATCCGCCAGGTGCGCACCGAGCGT
GGCCCGGAGAAGGCGCTGTTCATGCACCTTACCCTGGTGCCGTACATCGGCGCCGCCGGC
GAGCTGAAGACCAAGCCGACCCAGCATTCGGTGAAGGAGCTGCGCTCGATCGGCATCCAG
CCGGACGTGCTGCTGTGCCGCTCCGAGCAGGCGGTGCCGGATTCGGAGCGCCGCAAGATC
GCCCAGTTCACCAACGTCTCCGAGCGCGCGGTGATCAGCGTGCCGGACGTGGACGTGCTG
TACCGCATTCCGTCGGGCCTGCACGCGCAGGGCCTGGACGAGATCGTGGTCAACCAGCTG
AAGCTGGCCGACAAGGCCGGCCCGGTCGACCTGTCGATGTGGGAAGACGCGGTCGACGCG
ACCCTGCATCCGCTGGACGAAGTGACCATCGCCGTGGTTGGCAAGTACGTCGATCACCAG
GATGCCTACAAGTCGGTCGGCGAAGCCCTCAAGCACGGTGGCCTGCGCCAGCGCACCAAG
GTCAACCTGAAGTGGCTGGAAGCACAGGACCTGGAAGGCACCGACATGGCCGCACTGGCC
GATGTCGACGGCATCCTGGTGCCGGGTGGTTTCGGTGACCGTGGTTTCGAAGGCAAGGTG
CTGACCTCGAAGTTCGCCCGCGAGCAGCAGGTGCCGTACTTCGGCATCTGCTACGGCATG
CAGGCGGCCGTGGTCGACTACGCGCGCAACGTGGTCGGCCTGGAAGGTGCCAACAGCACC
GAGAACGACCGCCAGTCGCCGAACCCGGTGATCGGCCTGATCACCGAATGGCGCACCGCG
ACCGGTGACGTGGAAAAGCGCGACGACAAGAGCGACCTTGGCGGCACCATGCGCCTGGGC
CTGCAGGAACAGCGCCTGAAGCCGGGCACGCTGGCCCGCGAGCTGTATGGCAAGGACGTC
GTCGCCGAGCGTCACCGCCACCGTTACGAGTTCAACAACCGTTACCGCACCCAGCTGGAA
GATGCCGGCCTGGTGATCGCCGGCAAGTCGATGGACGACACCCTGGTGGAAGTGGTCGAA
CTGCCGCGCGACGCGCACCCGTGGTTCCTGGCCTGCCAGGCGCACCCGGAATTCCTGTCC
ACGCCGCGTGACGGCCATCCGCTGTTCATCGGTTTCATCCGCGCCGCACGCGAGCGCAAG
GCCGGCGGCAAGCTGCTTTCCGAAGCGCGCGCCTGACTTGTGAATGGGGGCGTCGGCCCC
CATCCTGCATGCTTCAACCCCCAGCGCACCGGCCCGGCCGGTGCTGCGGACAACAAGGAA
ACGCCATGAAACTGTGTGGATTCGAGGTCGGGCTGGACCAGCCCCTGTTCCTGATCGCCG
GCCCCTGCGTGATCGAGTCGATGCAGCTGCAGCTCGATACCGCCGGCAAGTTGAAGGAAG
TCACCGACAAGCTCGGCGTCAACTTCATCTTCAAGTCCAGCTTCGACAAGGCCAACCGTA
CTTCGGGCACCGCGTTCCGTGGCCCGGGCATGGAAGAGGGCCTGAAGGTCCTGGCCGAGG
TCAGGAAGCAGATCGGCGTGCCGGTGCTGACCGACGTCCACGAATACACCCCGATGGACG
AAGTGGCCTCGGTGGTGGACGTGCTGCAGACCCCGGCGTTCCTGGTCCGCCAGACCGACT
TCATCCGCAAGGTGTGCTCGGCCGGCAAGCCGGTCAACATCAAGAAGGGCCAGTTCCTGG
CGCCGTGGGACATGAAGCCGGTCGTGGAGAAGGCCAAGGCCACCGGCAACGAGCAGATCA
TGGTCTGCGAACGTGGTGCCAGCTTCGGCTACAACAACTTGGTCAGCGACATGCGTTCGC
TGGCGGTGATGCGCGACACCGGTTGCCCGGTGGTGTTCGACGCCACCCATTCGGTGCAGC
TGCCGGGCGGGCAGGGCACCAGTTCCGGTGGCCAGCGTGAGCACGTGCCGGTGCTGGCCC
GTGCCGCCGTGGCGGTGGGCATCTCCGGCCTGTTCGCCGAGACCCATCCGGATCCGTCCA
AGGCGCTGTCCGATGGCCCCAATGCGTGGCCGCTGGACCAGATGGAAGCACTGCTTGAGA
CCTTGATGGAACTCGACGCAGTGACCAAGAAGCACGGCTTCTCGCGCTTCGCGTGAGTCG
TGACCCGTGGCTGGCGCTGGAAATCCAGCGCCGCCGCCGGCATTGGAAACAGTGGCCGTG
GGGCCTGATCGCACTGGGCCTGGCCGTGCTGTTCACTGTGGGCATGTTCGGGCTGGTGCT
GATCGGTGGCGCGTCCGTGCGGCCGCCGGGTGATGGCAGCAGCGCACTCGATCTGCGCGC
GTACTTCATTGCGCTGCTGGTGGCAGAGCTGCTCGGTGCAGTGGGATGCGTCGCTGCTGC
TGTGCAGGCCTGGAGGCTGAATCGCGGCAAGGTGTCCGCCGGCCTGGCGATCATCCTGCT
CTCGCTGTGGCTCGGCGCCCTGTTCTACGGAGTGCTTTGATGAATGCGACCACATCGGCG
CGAGGCTGGCCCTGGGGCCTGATCGCCCTGGGGCTGTCCGTGTTGACCTGGATCGCCCTG
GTGGTGGGCGTACTGGCCTTCACCGCCGGTTTCCGGCCGCCGGGGGACGGGAACAACGGC
GTGCAGGCCACGCAATGGTGGTTGCTGGGCGCACTGGTCACGATGGTGCTGTCCTTCCTG
GGCAGCCCGGTGGCGATGGTGCTGGCCTGGCGACGGCGGCGTGGCCCCATCCTGGCGGCG
CTTGCTGGTGCATTGCTGGTGATGCTGGTGTCGATGGTCCTGATCGTGATCGGGTCCAGC
TGGGGCTGAAGCCGCCCACGCCATTTGGCAAGTGGCGGGCAGCCGGGGATAATCACGCGG
CATTCGTTTTGTCGCCCCCTCTCCAGACAGGTAACCGGTCCGACCATGAGCACGATCCGC
AGCATCCACGCCCGTGAAATCCTCGACAGTCGTGGCAACCCCACGCTGGAAGCCGAAGTC
ATCCTGGAGGACGGTTCGTTCGGTCGTGCCGCGGTTCCCTCCGGCGCCTCGACCGGCACC
AAGGAAGCGGTCGAGCTGCGTGACGGCGACAAGACCCGTTACCTGGGCAAGGGCGTGCGC
AAGGCCGTCGACAACGTCAACACCACGATTGCCGCCGCGCTGAAGGGCTTTGAGGCCACC
GACCAGGCCGGCCTCGACCGTCGCCTGATCGACCTCGACGGCACCGAGAACAAGGGCCGC
CTGGGCGCCAACGCACTGTTGGGTGTTTCGATGGCCGCTGCGCACGCCGCCGCCGCATCG
AACAAGCAGGCGCTGTGGCAGTACCTGGCCGCCAGGACCGGCGTGACCCCGTCGCTGCCG
GTGCCGATGATGAACATCATCAACGGCGGCGCGCACGCCGACAACAACGTCGACTTCCAG
GAATTCATGGTGCTGCCGGTCGGCTTCACCTCGTTCTCCGAAGCGCTGCGTGCCGGTACC
GAAATCTTCCATTCGCTGAAGTCGGTGCTGAAGGGCCACGGCCTGAGCACGGCGGTCGGC
GACGAAGGCGGCTTCGCGCCGGACTTCCGCAGCAACGTCGAAGCGCTGGACACCATCCTT
GAAGCGATCGGCAAGGCCGGCTACACCGCCGGTGAAGACGTGCTGCTGGGCCTGGACGTC
GCCTCCAGCGAATTCTTCGAGAACGGCAAGTACAACCTGGTCGGCGAGAACAAGCGCCTG
ACCTCCGAGCAGTTCGTCGACTTCCTCGCCGACTGGGCCGCGCAGTACCCGATCATCACG
ATCGAAGACGGCCTGGCCGAGAACGACTGGGCTGGCTGGAAGCTGCTGACCGACCGCATC
GGCAAGAAGGTGCAGCTGGTCGGTGACGACCTGTTCGTGACCAACCCGAAGATCTTCCAG
GAAGGCATCGACTCGGGCACCGCCAACGCGATCCTGATCAAGGTCAACCAGATCGGCACC
CTGAGCGAAACCCTGGAAGCGATCGCCATGGCCGACCGCGCCGGTTATGCCGCTGTGGTC
TCGCACCGTTCGGGCGAAACCGAAGACACCACCATCGCCGACATCGCAGTGGCTACCACC
GCCACCCAGATCAAGACCGGTTCGCTGTGCCGCAGCGATCGCGTGGCCAAGTACAACCAG
CTGCTGCGCATCGAGGAAGCCCTCGGTGCCGGCGCGCGTTACGCCGGTCGTGACGCGTTC
GTTTCGCTGAAGCGCTGAGCCGATGCGCGACTGGCGCTGGATGCTGCTGGTGCTGGCCCT
GCTGCTGGGCTGGCTGCAGTACCGCTTCTGGTTCGGTCCGGGCAATTCGGGCGAAGTGAT
GATGCTCGAAGCCCAGGTCGCCAACCAGGAGCGGGACAATGAGGGTCTGCAGCAGCGCAA
CGACGCGCTCGCTGCCGAAGTGAAGGACCTCAAGGAAGGCCAGTCCGCCATCGAGGAGCG
CGCACGCAGCGAGCTGGGCATGATCAAGCCCGGCGAGAAGTTCTATCGTGTGGTCGAGGA
TGCGCCGGTCCACCCGGCGCAGCCTGCGGCAGGTGTCAGTGCGCAGGTTGGCGACCACCC
GGCGGACGTGCCATGAGTGCGGCCATCTGGGTCGTGGTTCCGGCTGCGGGTCGCGGCACC
CGCTTCGGCGCGCCGTTGCCCAAGCAATACCTGCAGGCAGGGGGACAGATCCTGCTTGCC
CATACCCTGGACGCCCTGCTGGCGCACCCGGCCGTGGCCGGGGCGATGGTGGTGATCGGC
CAGGACGACGCCGACTGGCCCGGCTGGAACGAGTGGGCGGGCAAGCCGGTGCTGACCTGC
ATCGGTGGCGCGACCCGTGCCGCTTCGGTGCTGGCTGGCCTGCAGGCGCTGCCGGAGACG
GTGCGCGCTGATGAGTTCGTACTGGTCCACGATGCCGCGCGGCCGAACCTGTCGCCGGCC
GATCTCGGCCGCCTGCTTGAAGTCGGTCGTACCGACCCGGTGGGGGCGATCCTGGCCGCA
CCGGTACGTGACACGCTCAAGCGTGCAGGCGACGACGGTGGCATCGATGGCACCGAGCCG
CGTGAGCGCCTCTGGCGTGCACTGACCCCGCAGCTGTTCCGCCGCCATCAGCTCAGCCGC
GCGCTGTCCGACGCCGCTGCCGCCGGTGTTGAAGTCACCGACGAGGCGATGGCCATGGAG
CGCCAGGGCCAGCGCCCGCTGCTGGTGGAAGGCAGCGAGGACAACTTCAAGGTCACCACC
CCGGCCGATCTGGACCGGTTCGAATTCGTACTTTCCCGCCGCGCCGGCTGACCGCCCGCG
TGGCCCTGCTGCAAGGGTTGCATCCATGAGCACCGCACCGTTCCCGCCCGTCCGCATCGG
CCAGGGCTACGACGTCCATGCCTTCGGCGAAGGCGATCACATCATGCTTGGCGGCGTGAA
CGTTCCACACAGCTGTGGCGTGCTTGCGCACAGCGATGGCGACGTGATCCTGCACGCCTT
GTGCGATGCGATGCTCGGTGCGCTGGCGCTGGGCGACATCGGCCAGCATTTCCCACCCAG
TGACAACCGCTGGAAGGGCGCCGACAGCAGCGACTTCGTGCGTCATTGCGACAGCCTGCT
GCGCGAGCGCGGCTGGCGCGTCGGCAACACCGACATCACCGTGATCTGCGAGCGGCCGAA
GGTTGGCCCGCATGCGCTGGCGATGCGTGAGCGCATCGGCGGCCTGCTGCAGTTGCCGCT
GGATGCAGTCAGCGTCAAGGCCACCACCTCGGAAAAACTGGGCTTCACCGGCCGTGGTGA
AGGCATTGCCGCACAGGCGGTCGTGTTGCTGGTGGCGGCATGATTCCGCTGCCGTTGGCA
TTTGGTGCGCCGTTGTTGACGGCGCGCATCCGCACCACGCCAGACGATTTCCAGGTTGAC
GAGCTGCCGGCCTTCGAGGCCACCGGTGAAGGCGAGCACCTGTTGCTGCACATCCGAAAG
CGCGGTGCCAACACCGTGCATGTGGCCAAGGTGCTGGCCAAGTGGGCGGGCCTGCCGGAA
ATGGCGGTGAGTTACGCCGGCATGAAAGACCGCCACGCGGTCACCACCCAGCGTTTCAGC
GTGCACCTGCCCAAGCGCATTGCGCCGGACCTGGCCGAGCTGGCCAGTGACGAGATCGAA
GTGCTCGAAGCGACCTGGCACAACCGCAAGCTGCAGCGTGGCGCACTGGCCGGCAACCGC
TTCAAGCTGGTCCTGCGCGAGGTGCAGGGCGATGCCGCAGCGATCAGCGAACGCCTGCAG
CAGATTGCCGGGCGCGGCCTGCCGAACTGGTTTGGCGAGCAGCGCTTTGGCCGCGACGGC
GGCAACGTGCCGGCGGCATTGGCGATGTTCGGTGGCCGCCGCATGCGCAAGGACCAGCGT
TCACTGCTGCTGTCTGCCGCCCGATCGGCGCTGTTCAACCGCGTGCTGGCTGCGCGCGTG
GAGCAGGGCAACTGGGATCAGCCACTGGACGGCGAGGTGTGGATGCTGGACGGCAGCCGC
AGCGTGTTCGGCCCGGAGCCGTACACCGACGTGCTGGCCGAGCGCCTCGCGCGGTTCGAC
ATCCATCCCAGCGCACCGCTGTGGGGTGAAGGCGAGCTGCGCAGCACCGAAGCGGCACGC
GAGCTGGAGCTGGCCGCACTCGACGACGAGGAATCGAAGGCACTGCGGGCCGGGCTGGAA
GACGCGCGCCTGAAGCAGGAGCGCCGCGCGCTGCGCCTGCGCCCCGCGTTGTTGCAGCAC
CAGTGGCTGGGCGATGACGTGCTGGAGCTATCGTTCGCGCTGCCGCCGGGCTGCTACGCC
ACCGCCGTACTGCACGAGCTCGGCCCGGTCGAAGACGCCTCGCAGGCCTGAGCAGGGCGC
GCGGTAGAGTCGACTGTCAGTCGACTTGCGCGCGCAGCGCGGGGTATTCGCTTGCCGCTG
GAAGAGCAGTCGACTGACAGTCGACTCTACCTGGACTCATGGCGTCCCCCTTTTTCAGCG
CCGCGCCAGCAGCACCAGCACCGCGCCGGTGCCGCCTTGTCCGGTCGGCGCCGAATGGAA
TGCCAGTACGTCGTTGCGCAGCCGCAGCAGGCGGTCGACCAGGTTCTTCAGTACCGGCGT
GCCGCCGTCGGACTGCAATCCCTTGCCGTGAATGATGCGCACGCAGCCATACTCGTGTGC
ATGGGCTTCCAGCAGGAACTGGCGCAGCAGCGTCTCCGCCTGCGCGGCGGTGGCGCCATG
CAGGTCCAGTTCGTCCTGCACCGAATACTGGCCACGCTTGAGGCGCTGGAACAGGCGAGG
TGGCAGGTTGTCGCGGCGATAGCTGGCCACGTCGCCGGCTTCCAGTGGCGTGCTGTCGCG
CAGCAGCCGGGCGAACTCGCCGGCGGCTTCGGCCTCGTCACGTTCGGCCATGCGCGCGCG
CGGCTTCGGCCGGGGCGCAGCCGGTGCCGGCTCGGCATCCTTGCGCAGCGGCGTCACTTC
GCCGATGGCCGCGCGGAACAACGCGGCCGGATCTTCGTCTTCAGGGTGCGACATGCGCAC
AGGGTAAACCGCTGGCGCAGGTCTGCCTATGACGGTTCGATGTCGGCCGTGACCGCCGGC
AGGGTAGGACCGGCGGCTCGCGTGCGGCACAATAGACGATGCCCTTGCAGGGTCGACGGC
TTCCGCAGGGGAGTACGACGGTCCCGCCCACACTGCACGGTGATGGAATCGAATTCTTGG
AAAATCAAGCGGTTAAATCGAAGATGCGAATCCTGGTCAGTAACGACGATGGCGTCGACG
CCGCAGGCATCCGGATGCTTGCTTCGGTGCTGCGTGAGGCCGGTCACGAAGTCACGGTGG
TCGCGCCCGACCGCGATCGCTCCGGCGCCAGCAATTCGCTGACCCTGGACCTGCCGATCC
GCCTCAAGCGCATCGACCATTACACCGTCTCGGTGGCCGGTACCCCGACCGACTGCGTGC
ACCTGGCGCTGACCGGGCTGCTCGAGTTCGAACCCGACATTGTCGTGTCCGGCATCAACA
ACGCCGCCAACCTCGGCGATGACGTGATCTATTCCGGCACCGTCTCGGCGGCGATGGAAG
GTCGCTTCCTCGGCCTGCCGGCGGTGGCGGTCTCGCTGGTCACCCGCAACCACGATCCGA
AACACTTCGAGACCGCCGCGCGCGCTGCGGTGGAGATCGTCGCCCGGCTCAAGGCCGATC
CGTTGCCGGCTGACACCATCCTCAACGTCAACGTGCCGGACCTGCCGTGGAGCGAGGTCA
AGGGCTTCGAGGTCACCCGCCTGGGCAACCGCCATCGCGCCGAAGGCTGCATCGCGCAGA
AGGACCCGCGCGGCAACGAGGTGTACTGGATCGGCCCGGCCGGTCGTGAGCAGGACTCCG
GCCCCGGCACCGACTTCCACGCGGTACGCACCGGCCACATCTCGATTACCCCGATCCAGG
TCGACCTGACCCGCTACCAGGCACTGGAGAAAGTGGCCAGCTGGGTCGGCGGCCTCAGCG
CCGCGCTGGACCAGCCGGCATGAGCCCACGCCTGCGCCTGCAACCGGAAGCCGTCGGCAT
CGGCATGACCTCGCAGCGTGTGCGCGACCGCCTGGTCGATCGCCTGCGCGAGGCTGGCAT
CGTCGACGAGTCGACCTTGAATGCGATCCGGGTGGTGCCACGTCATCTGTTCATCGACGA
AGCGCTGGCGTCACGCGCTTACGAAGACACCGCCCTGCCGATCGGCCACGGCCAGACCAT
CTCCCAGCCGTGGGTGGTGGCGCGCATGACCGAAGCCGTGCTGCAGGTCTCGCCAAAGAA
AGTGCTGGAAGTCGGTACCGGCTCCGGCTACCAGGCCGCCGTGCTCGGCGCGCTGGGCCT
GGAGATCTACACCGTCGAACGCATCGGCGACTTGCTGCGACAGGCGCGCAAGCGCTTCCG
TGCGCTGGGCATGAATATCCGCACCAAGCATGATGATGGCCGCGCCGGCTGGGCCGAGCA
CGGCCCGTTCGATGCCATCGTCGTCACCGCCGCGGCGCCTGCACTGGTCGATGAACTGGT
CGGGCAGCTGGCCGAGGGCGGCCGCCTGGTGGCGCCGGTCGGCGGGCCGGGTGGGCAGTC
GCTGGTGCAGCTGGACCGCAGGGCTGACGGCAGCATCGAACAACGCGTGCTGGCGCCGGT
CACCTTCGTGCCGCTGCTGTCCGGCATGCTCGACTAATCCACGGAGCAGGGTTGCATGAA
GATTTTCGGGCCGCTGTACGAGCGGGCGATGAAGTGGGCGGCGCACGAACGCGCGCCGAC
CTACCTGACGGTGTTGAGCTTCTTCGAGGCGATCATCTTTCCGGTGATGCCGGAAGTGAT
GCTGGCGCCGATGTGCGTGGCCCAGCCGAAACGCGGCTGGTGGTTCGCCACCCTCAGCCT
GGCCGGCTCGATGGTCGGCGCGCTGATTGGCTATGCACTGGGTCATTATGCCTTCGAAGC
GATCAAGCCGTTGTTCGAAGCACTGGGCATGCTGCCGGCCATCGAGCAGGGCATCACCAC
CGTGCAGGCCAAGATGGCCGAGTCGCCGTGGGCGGTGTTCACCTTCCTGGTGCTGGGCGG
CTTCATGCCCATCCCGATGAAGGTCTTCACGTGGGCATCGGGTATCGTCGGCGTGCCGAT
GCCGCAGTACCTGTTGAGCATGCTGATCGGTCGCGGCAAGCGCGTGTTCGTGCTGGCTGC
GGTCATCCGTCTCGGTGGTGCGCGTGCTGAAGCGGCACTGCGTCGCTGGATTGAACCGCT
GGGCTGGATCGCCACCGCGTTGGTGGTGGTGCTGATCGCCTGGCTTGTATGGAGGTCGAA
GTTCGCATGAATCCTGATCGTCTGAGCAAGGGAGTGCGCATCGGCGCGCTGGCGTTGCTG
GTTTCCACCCTGGCCGCCTGCGGCACCGCAACCGTGGTTCGTCCTGGTGGTGGCAGCACC
GGCGGTGGTGTGACCACGCCGAAGACCTCGGTGCCCAAGCCCGGGCAGACCGTGGTGGTG
CGCAAGGGCGATACCATCTATGCGCTGGCCCGCATCCATGACATCACCCCGGCCGACCTG
ATTGCCTGGAACAGCCTGGACAACCCCTCGACCATCCATCCGGGGCAGGTGATCCGACTG
TATCCGGCCGGTGCCAGCGGCGGCCGCGCGCCGACCACGGTGGTCACCCCGCCGCGCTCG
GGTGGCAGCAGCGGCGGCAGCACCACATCGGCCCCGGCCCCGGCGCCGGTGGGTCCGGTG
AAGAGCAACATCGCCTGGCGCTGGCCGGCCGATGGCGCGATCGTCGGCCGCTACGTGGCC
GGTGACGCGACCAAGCAGGGCGTGGACATCGCCGGTACCAGCGGCCAGCCGGTCAAGGCC
ACCGCCAACGGTGTGGTGGTGTACTCCGGCGCCGGCCTGGTCGGCTACGGCGAGCTGATC
ATCATCAAGCACAGCGACCAGTGGCTGTCGGCCTATGGCCACAACCGCAAGCGCCTGGTG
AATGAAGGACAGAGCGTGAAGGCAGGTGAGCAGATCGCCGAGATGGGCCGCACCGGTGCG
AACCGCGACATGGTCCACTTCGAGATCCGCTACAACGGCAAGCCGGTGGACCCGCAGCAA
TACCTGCCGGCACGCTGATCGTTGATTCGCCATCTGGGCGGATCCCCGGCCCGGCGCAGC
GCGCCGGGCGTTCGCCGACGGTGCGGCCCATGGGCCGCAAACACCGCCGGCTCACCCGCT
ACAACGGCAAGCCGGTCGACCTGCAGCAGTACCTGTCGGCGCGTTGATCGCTGATTCGCC
ATCTGGGCGGATCCCCGGCCCGGCGCAGCGCGCCGGGCGTTCGCCGACGGTGCGGCCCAT
GGGCCGCAAACACCGCCGGCTCACCCGCTGTAACGGCAAGCCGGTGGACCCGCAGCAGTA
CCTGCCGGCGCGTTGAGGTCGTGGGGTCGGGTGGCGCCGGGCAATGCTCGGCGTTCCCGA
CCTGTAGCGTCGAGCCATGCTCGACTCGCTGTAGGCCGGCTGCCGTGGGTGGCCATTTGC
GACCATGAGTGGCGCATCTCAAGCTTCCCGGCGAGCCAGGGAAGCGGCATGCTTCAACGG
CCTCCCAATCCGGTGCCGCATGTCTCGCCCAACAGCCCTTTTCGTGCTGCTCATCGTCGC
GCCATTGGCGGCCGCCGCCAGCAGCGATCCACGTGACGTGGTCACCCGTCTCTACGACGC
CATCCAGGCACCGACGTCGAACGAAACGGCCATTTCCCCGCTGCTGGGTGAGGCCCTCCG
CTCAGCCATCGCTGCGCAGCGTGCATATGAACAGGCCTGCACCGCACTGGCGGCGCCCGA
TGAAAAGCCGCACATGCTGGACCAGAGCCCGTATCTGCTGGCGCCGGATCGACCGGAAAC
AATATCCGTGGGAATGCCCGGATCGAGCGGTGACGCCACCTGGATCCATGTCGACATGGC
CGTGGGCGACTACCGCTGGACCGACCGGGTCCTGCTGCAGCGGCAGGACCGGGACTGGAA
GGTCATGGATATACGCTGGGGGCGGGGCGGCAACCTGATTGGCCGGCTCAAGGCGTTCTC
GGCATTCCGCTGCACACCTTCGGGCAGCTAGCCGGGAGCCACCCGGCGACTCGACCTCAG
CCTTCCAGAATGAAGGCGGCGGCGACCTTGCGGCCTTCGCCCGCCAGGATGTTGAAGGTG
CGCGCGGCGGCTGGATTGTTCATCACTTCCAGGCCGATGCCGCGTGACAGACAGGCGGCC
ATCACCACCGCCGGCGGGAACACCTGACGGTCACCCGTGCCGAGCACGATCAGCGCCGGA
TTCAGCGCCAGGATCGGCTCCAGGTCAGCCACATGCAGCGCAGTGGCGCTCACCACCGGC
CATTGCGTGACCAGCTGGTCCGGGGTCAGGAAGAAACTGCTGCCCAGCGCCTGGTCATTC
ACCTTGGCCGAGCGGCCATCGGCGGCACGGAGGCTATAGGCGTAATCCGGCGGTTCGTGG
TTCAGCTGCATGGCAGTAGGGCGATCAGCCGCGCGGCAGCACGATCTGGCGCTGTTCCTT
GCTCGGGCGGTACAGCACGGCGACGTGGCCGATGCGCTGCACCAGCGCGCTTTCGGTGGC
TTCGACGATCTCGCCGATCATCACGTCACGGGCGTCGCGGTCTTCAGCAGCGACCTTCAC
CTTGACCAGCTCGTGGCGCTCCAGCACTTCGTTCAGCTCAGCGATGAAGGCCGGGGTCAC
ACCCTTGCCGCCGGTCTGCAGCAGGGCCTTCAGGTCGTGGGCTTGGCCGCGCAGGAAACG
GGTCTGGGAGGCGGTCAGGGCGATGGACATGCAGGAAAACACGGTTGAATGGGGCGATCA
GGGTATCATGAGGACCCCATCAGCCCCTATTTTCAATGGCTACCCGCAGCAAAAGCAGCC
AGCGCTGGCTCAAGGAACACTTCTCCGACCCCTTCGTGAAGAAGGCCCAGGCCGAAGGCA
TGCGCTCGCGCGCCGCCTACAAGCTCGAAGAGCTGCTGGAACGTGACCGGTTGCTGAAGC
CGCACATGGTGGTCGTCGACCTCGGTGCCGCCCCGGGCGGCTGGTCTCAGCAGGTGCGGA
GACAGATCGGCGACACCGGTCGCGTGCTGGCGCTGGACATCCTGGACATGCCGCCGCTGG
CCGGCGTGGAGTTCCTTCATGGTGACTTCAGGGAAGAAGCCGTTCTATCGCAGTTTGAAG
CCATGCTCGGGGATCAGCCGGTAGACCTTGTGCTGTCGGACATGGCCCCCAATAAGAGTG
GTGTAGGCGCGGTCGACCAGCCGCGGATGATGCACCTGGCGGAGCTGGCCCTGGATTTTG
CCGACAACCACCTGAAGACCGGTGGGGCGTTCCTGATCAAGCTGTTCCAGGGTGAAGGCT
TTGACGACTACGTGCGCGACATGCGCCGCCGGTACGACAAGGTCTCCATCCGCAAGCCGG
AAGCGTCGCGCAAGCGCTCTCCCGAGGTGTATGCCTTGGGTCAGGGAAAACGCGCCCACA
TGAAGTAAGCTCGCAACGTACGCAAGTTCGACCCCAACGCAACGCCAGCACTGAGAGGAA
CACCGGAGCCAATGAGGATGAACGACTTGACCAAGAACCTCCTGCTATGGGTGGTCGTCG
CCGTCGTGCTGATGGTGGTCTTCCAGAGCTTCTCGCCGAAGTCCTCCGGGGCCGGCGCGC
AGGGCGCGTCTTACTCGCAGTTCCTGGACCAGGTGGACAGCGGCAACGTGCAGAAGGTCG
CCTTTGGCGGCGACATGCGTGGCGGCACCAGCCAGCTGACCTACACCACCCGCGGTGGGC
AGTCGTCCACCATCACCGCGCCGTTCGATCGTGACCTGATCAACGTGCTGCGTACCAAGA
ACGTGGAGATCGTGCAGGAGGAGCCGTCCAGCGGCATTTCCCTCGGCGCGATCCTGATGA
ATTTCCTGCCGGTCATCCTGATCATCGGCTTCTGGTTGTTCATCATGCGCCAGATGCAGG
GCGGTGGCGGCGGTGCCAAGGGCGCGATGTCCTTCGGCAAGTCGCGCGCCAAGCTGCAGG
GCGAAGACCAGATCAAGGTCACCTTCGCCGACGTCGCCGGCTGCGACGAGGCCAAGGAAG
AAGTGGGCGAACTGGTCGACTTCCTGCGCGACCCGTCCAAGTTCACCAAGCTGGGCGGCA
AGATTCCGCGCGGCGTGCTGATGGTGGGCCCGCCGGGTACCGGCAAGACGCTTCTGGCCA
AGGCCATCGCCGGCGAAGCCAAGGTGCCGTTCTTCTCGATCTCCGGTTCGGACTTCGTGG
AAATGTTCGTCGGCGTCGGCGCCAGCCGCGTGCGTGACATGTTCGAGCAGGCCAAGAAGC
ACGCGCCGTGCATCATCTTCATCGACGAAATCGACGCCGTCGGCCGCCACCGTGGCGCCG
GCCTGGGCGGCGGTCACGACGAGCGCGAGCAGACCCTGAACCAGCTGCTGGTCGAGATGG
ACGGTTTCGAGGGTGGCGAAGGCGTGATCGTGATCGCCGCGACCAACCGTCCGGACGTGC
TGGACCCGGCGCTGCTGCGCCCGGGCCGTTTCGACCGCCAGGTCGTGGTCGGCCTGCCGG
ACGTGAAGGGCCGCGAGCACATCCTCAAGGTCCACATGCGCAAGCTGCCGCTGGCTGACG
ACGTCGAGCCGATGGTGATCGCGCGTGGTACCCCGGGCTTCTCCGGTGCGGACCTGGCCA
ACCTCTGCAACGAGGCGGCCCTGTTCGCCGCGCGCGGCAACGAGAAGGAAGTCCGCATGG
ACCACTTCGACCGTGCACGCGACAAGATCCTGATGGGTGCCGAGCGCCGCTCGATGGCCA
TGAGCGAGGACGAGAAGACCCTGACCGCGTACCACGAGGCCGGCCACGCCATCGTCGGCC
GCCTGGTGCCCGAGCACGACCCGGTCTACAAGGTCACCATCATTCCGCGCGGCCGTGCGC
TGGGTGTGACCATGTACCTGCCGGAAGGCGACAAGTACTCGATGAACCGCGTGGCGATCC
AGTCGCAGCTGTGCTCGCTGTACGGCGGCCGCGTCGCTGAAGAACTGATCTTCGGCGAGG
ACAAGGTCACCACCGGCGCCTCCAACGACATCGAGCGTGCCACCAAGATGGCCCGCAACA
TGGTCACCAAGTGGGGCCTGTCCGAGCAGCTCGGCCCGATCGCGTATGGCGAAGAGGACG
ACGAGGTGTTCCTGGGCCGTTCGGTCACCCAGCACAAGAGCGTGTCCAACGACACGGCGC
GCCGGATCGACGAGGAAGTGCGCAACATCCTCGACAAGGCCTACGCCCGCACGACCCAGC
TGCTGACCGAGAACATCGACAAGCTGCACGCGATGTCGCAGCTGCTGCTGCAGTACGAGA
CCATCGACGCGCCGCAGATCGACGCGATCATGGAAGGCCGCGATCCGCCGCCGCCGGCGG
GCTGGAGCAAGTCGAACAAGGATGGCGGCAACGACAAGGGCGGCGACGCCCGTCCGCTGC
CGCCGATCGCAGGCCCGGCCGAATCGCACTGACGGCCCGCTGCAGGTGACACCAGACGAG
GCCGGGGCAACCCGGCTTCGTCGTTTCCGGGCCACTGGCCCATCCCGAAGAACCGATCTG
ACGCTGGAGCCCGCATGTCCGCCCCGAAGCCCGAACCGATTTCCCACACTGCCGAAATGG
TGATCGCCACCGTGGTCGGCGTGGGTGTGGGCCTGGGGGCCGACAACCTGCTGCTGGGCT
GCGTGGTGGGTATCGGGGTCGGCATCGTGCTGAGCATCGCCAAGACCCTGTACGTGGACC
GCAAGCGCCGCCGCCGTTGAGAGGGTGTCGGCAGGGCTTCGCCCTGCACCCGTGGTAGTG
CCGGCCGCTGGCCGGCAACCTCAACAGCAACAGCGACAGCGGCATTCCGTGGTTTGGCGG
GGCGGTGTGGGTTGGCAGGACACGCCGTAAACCCGTCCCTGGGGGCTCGATGGCGCCATC
CATGGCGCCAACGGTCCTGCCAAC
>contig00012 len=107382 cov=33.6 corr=0 origname=NODE_12_length_107382_cov_33.580194_pilon sw=shovill-spades/1.0.4 date=20220914
GCCGGAACTGGCCTACGTGCAGCCGGATCATCTGGGCACACCGCGCGTGGTGATTGATCC
GGTGAGTGATGTCGCGATCTGGGAGTGGAACAACAGGAGCGAGGTGTTCGGCAACCAGAT
TCCGAGTGCCGATCCCGATGGCGATGGTGTGGCGTTCGAGCTGGCGTTGCGCTTCCCCGG
CCAGCAGGCGACGGATTCGAGTGGGTTGTTCTACAACTACCAGCGCGAGTACGACCCGGC
GGTGGGGCGGTATTCGCAGAGTGATCCAATTGGGTTGGATGGGGGAATCTCAACCTTCAG
TTACGCGGATCTCACTCCACAGGCTAAGGCGGACCCGCTCGGATTGGCGACATGGACTGG
AACCATGACGTTTGCGGGCACTGGCGTAGGGATTGTAGGTGGTGTGGGTGGTGCAAGACT
GACCCTTACGTCCGAATGTCTCAATGGCCGTCAGGCGTCCGTCGAACTCGGCTTTGCTGG
GGTTGGCGTCGGCACTGGATCTCCCATCTCCGTCACCGTCTCTAATGTCACTCTCACTGG
AGGCAACCTGATGTATGTCGATCCAAGCGAATTGCTCGGAGCTTCTTCCATTCTTTCGTT
GGGAGCAGCGGCCGGTGGGGGGGCTCTCTGTCAACCCTGAGGATTGGCGATGTATCTTCA
TTTGGAATTGGGGGGCAGGGGGGGTGGGATGCCTCGGCGAGCTACCTGATTGGGCGAAGC
AGATTAATGGGGAATGGAGTTACCTGGAGCGACTGCGAATGTCATTAGAATCAGTTTTTG
AAGCCCTTTGCATGCTCGCTATCGCAACGTTGTTGATAGCTTTCGTTTCGCGAATTTTTC
TGGTTTGGGAGTTAAGGAGAAATTCCCCTGAACTGTGGGACACCCTTGGCAGACCTGCGA
TCCTGGAGCGAGATCATTTCTTAACCAAGTATCCGATCTGCGGATGGAAGCGGGTTCATA
ACGGCGCATCAGGAGTGCGCAAGTTGTTCCTCTTGGTGTTCTGGTTCTCGTTCCTTGTGT
ATCTCATATCGCTGATTCCCCTGATCGTGATCTGGATTATGCGCTGATCCTCTTCCGTTG
GTCTGAAGCCATTGCGCTATGCTCTGTCCCGCGGGCCAATTACGATTGCGACACGCTGGG
CCGCCTGACCCAGACCCAGGACGGCGCGACTGGCACGCCGATCGAAACCTACGCGTATGA
CGCCACCGGTAATCGCGCTTCGCTGACCACGTCGGCAGGCACCGCCAGCTACACCTATCC
CGCAAGCAGCCATCGCCTGACTGCGGTGGATGGCGAAGCGCGCAACCATGATGCAGCGGG
CAACACCACCAGCATCGGCAGCAAGGCGTTCACCTACAGCGATGCCAACCGCATGAACGC
GGTGAAGCAGGGCGATGCCGTGCTGGAAAGCTACGGTTACAACCATCGCGGCGAGCGCGT
GCTGCGGACCCCTGCCGGTGGTGCGGCTCAGATCACCCTGGATGACGAGGCGGGGCAATG
GCTGGGCAACTACTCGGCCACGGGCCAGGCGCAGTTGCAGGCCATCTGGTTGGACAACTA
TCCGGTGGCGCTGATCAATGTGCCGAGTACCGGCGTGCCGGAACTTGCCTACGTCCAACC
AGATCATCTGGGCACGCCGCGCGTGGTGATCGATCCGGTACGGGACGTCGCGATCTGGGA
GTGGAGCAACAAGAGTGAGGTGTTCGGTAACCAGATTCCGAGTGCTGATCCGGATGGCGA
TGGTGTGGCGTTCGAGCTGGCGCTGCGATTTCCGGGCCAGCAGGCCACGGATGCGAGTGG
GTTGTTCTACAACTACCAGCGGGAGTATGACCCGGCAGCGGGCGCTATTCGCAGAGTGAT
CCGATGGGATTCGACGGGGGGGTATCTACCTTCTCCTATGTATCAGCTGATCCAGTGGAG
GCGGTTGATCCGCTCGGACTGCTGGCCAATTGCACTTGCGTGGACGGTGGAGTTCATATC
GACATCCCTATTCGCTTCAGTGCTGAGGGAGCTACTCCTGAGACTTTGAGTAAAATGATA
AATGCAATTGAATCGACCTGGTCTGCGCCCGGATTTACAGTGACTGTTAGCCAGCCGGAG
AAAGGTCGGTTAAACCGTGTTGAGGTTCCGCTGGGGAGGGGGGCGACCGCAACTGGAGGC
AGTGTCGGTAAATGGTATGCAGGAAACACTGAGTGGACGGCTGCGCACGAAGCAGGGCAT
TTGATGAAATTCAAGTACGATGGTCGTTTTGATATGTACGATGTGGTGTCGCAGGCGCCA
TCTCGTTCTACCAAGCCCGTTCCGGGGTGGGAGGGAAACATCATGGCAGAGCATCTTGGC
GTTCCAGACGATAGGGTTCGGGACGCTATCAAGAAGCGGTTGGGGTGCAAATGATGGTGA
GTCTACGCGTGGCTGCGCTCCTTCTTCCATTGCTCGGAGGCTGTGGCACTAGCCAGATCA
AACACATTGAATGGAACTCAGATTGGGTGGATGTTTCATCGGATGAGATCATTCCTGGGA
ACTCGACGACACTTCGAAGTGACCGCTTGGCCACCTTGAATCCGCGGAGCGAAAAATCGA
TTGCTCAGTGGATGCTCGATCAGAACTTGAGCATCATCCAAGCATCGGATGCTGCTGAGA
AATTCGCGCCACTACAGTTGAATGGGTTAGTGCCGGCAGAGGGGGAGACTGTTTATCTCG
TCAGAGCGGCCTCGGGTGCAGGAGGCGGGAGTTTTGTCGGCTACATAAATGACAATGGAA
TTCTCATCTAGTACGGGGTAATGGGAAGTTGTGGGGAGCAAGTGTATCGAGTGGTTGCTG
TGAGCCTGAGTAAGAGGCCTGCCAAGGTCTTCGGAGGGTGCTCAGGAGCGCTTTGAAGAT
TCTTATGTGTGTGGGTCTGAGGTGGGAATAGGGAAGTGGGAATTTCATTTGCGAGCGCTC
TGTAGGTGTGTTTGCGGGCGGGGGCATAGATTGCAGCTGTTGAGCGGCTTGGCGACACCG
TGGTCTTCATTGAGGCCTCTGTCGGCGCAGAAGATTGCACTTCTAGTAGAGGGCGCTTGG
GAAGGCCGGTTGATTCCTGTCAAATCATGATTCTTGAGCAGAGTTTCCCGGGACGACCGA
GCTATCGATCACAGGCGTAACAGTAGACCGCTAGGCCAGATGGGGACGGGCTGTTCTTTT
TCATGCGAATCCATGGTGGGTGCGGAGCGATTGGCCGTTGTGGCGCATTGATCGATTGAG
GGCATCACCCCACGTCGCACGCACCGCTTGGCTTGAGCTGGGGCAGGTTTCGGGGCAGGT
AGGCCGGCAGGGAGCTGACGCAGGGATGGATTACAGGACGGATCACCATCGGGCCAACGC
AATGGGCTCTACCGTGCGTGCAGCTCGATGAACATCATGGATCCTGTACTCAGCGAACTG
CTTTCCCGGTTCGGTGTCGACAGTGACTCGGGCAGGCAGGTACTCTCGAGCGCTGCGCGA
TGGGCTGCGTGAGTAGGCCGCCAAGCAGGAGGCAAGGTGCATGAGCTCCCGCGCTCCTCC
ACAACAGAACGCGATCGGCCTGCACGCCTCGGAGAGGTACAAGATGAAAGCGAGGCAGAT
TCTTCGGTACGGGCTGGCCTACGCGGTGTCGTGTGGAGCACTCTGGCTGTTCCTGCACTT
TGTGGGCAGGGCGCTTTACGCCTTCGACTCACATCAGGTTTTCTTCTGGCTGTATGCCGT
CAGCCTTCTGTTGCTGGGAATGGGCGCACGGGTTCCCGCCGCTGGCCGCCTGACGTTCAG
GCGGCTTGCCAAGGGGGCTGGCTTGGGGCTGCTCGCGGGCCTTCTGGCCCAGGTCGTGGT
ACTTGTACTGGAAGCCTACAGATTCAGCGGATTCAGGCCATCGCTGCTCTGGCAGGTACC
GGTTTCGCTGACGGTGATCAGCGTCGTGCTGCTCACGCCGCTCTGGGGCGTAGTGCTGGT
TGCCCTCACCGCCGCATTCCGCCGCGACAACCACCCACATCAGGCCTCGAACCCATGAAG
CGCCTGACTGCCTTTTGCCTCGCGGCCGCACTGACATCCTGTGCGGCGTATCCGAACCGC
ACGACGAAGTGTCAGCCGGTCCAATTCACTTACATCGGCACCGAGAGCATCGACGGGCTG
ACCTATGGGCGCTTCCAGGTCAGCCACAACGCTGGTCAGCCGCTTCAGCTGTGGGTGGAT
GAGAGACGCAGGTTGAACTCAAGGACCGCTCGCGCAGAGATGAGGTGCACAGGCGAAGAT
GCCTGGCGGCCTTACAACGTGATCCTTGAGGAAATCACACCGGGAGCGATCGGGGTGTCG
ATCGGGCAGGATGAACAGCAGAGCGTTCTGTTCGATGGTGATGGCCTGTTCCTGCCCGGC
GCATCCAGCGCGGGCGCGAATTACTCCATCGTGGTACAGGACGCTGCCGGTTGCGAACAT
CGCTCGGCAACGTTCATTCCCTGACATTCCTGGCGGCGAGCCGGATTCCTTGCGACTTCG
CAGCATCGCCCGGTTGGGACGCTGCGTACAGGCAATGAAGAAAAAATGGCGCGCCCGGAG
GGATTCGAACCCCCGACCAATGGCTTCGGAAGCCACTACTCTATCCGGCTGAGCTACGGG
CGCGTTGTAGAACTGCCGCGCCGTCGGCCAGTGCCGGGGCGGGCATCGCAGCGCCATGAG
GCGGTGCGGGACCGGCATTCTATCCAGTTTCGCCGAACAAATCTCCCCCCACCGGCAAAG
CCCTGCCGGAGGGGCAGGAGTATCCTATCGCCATGGCTGATACCCCCCTCACTTCGCCGC
AGTCGCCGGCGACGCCGCGTTGGCGGCATTACTGGAGTCTGATGCGCGCTGATCGCCCGA
TCGGCACGTTGCTGCTGCTGTGGCCCACTTGGTGGGCGTTGTGGCTGGCTGCTGACGGCC
TGCCGCCGCTGTGGACGCTGTTCGTGTTCACAGCAGGCGTGTGGCTGACCCGCTCGGCCG
GTTGCGTCATCAACGACTACGCCGACCGCTGGCTCGACCCGCACGTGGAACGCACCAAGG
CGCGTCCGCTGGCCACCGGCGCAATCAGCGGCCGCGCCGCGCTCGCTCTGTTCGCGGTGC
TGATGCTGGTGGCGTTCGGCCTGGTGCTGACCCTGAATGGCCTGACCATCGGCTTGAGCT
TCATCGGCGTGTTCCTGGCCGCCAGCTACCCCTACCTGAAACGCTATACCCATCTGCCGC
AGGTCTACCTGGGCATGTCGTTCGGCTGGGGCATCCCGATGGCCTTCGCCGCCGTGCAGG
GCGAGGTGCCGATGCTGGGCTGGCTGCTGTACGCCGGCAACATCCTGTGGTCCACCGCCT
ACGACACCTGGTACGCCATGGTCGACCGCGAGGACGACCTGAAGATGGGCTCGCACTCCA
CCGCGATCCTGTTCGGCGACCTCGACCTGGTCATCCAGGGCGTGCTGTACGCGCTGTTCC
TGGCCACCATGGCGCTGGTCGGCGTGCGTGGCGGGCTGGGTGGGTACTATCTGGCCGGCG
TGGCCGTGGCCACCGCGCTGGTGGTGTACGAGTTCTGGATCTGCCGCAACCGCGAGCGCG
GCCCCTGCTTCAAGGCGTTCCTGCACAACAACTGGGTGGGTGCCGCGCTGTTTGCCGGCA
TCGCCGTGGATCTGGCACTGCGTTGAGCCCAAGGTGAGGTAGAGCCGGCCGCTGGCCGGC
TGCACCCGTGTGCGATCGCGAGATTGCCGGCCAGCGGCCGGCACTACCCTCCTCGGCGAC
CTACGACCAATAGGTGGCTGACAGGCCGCACCCCACCGCCCAGAATCGATCCATCGAACC
TGGGAGGGTAGGCATGGCCTCGACGGCAGCAGTACAGGACGGCTGGATGGCGCGCGCAGC
GCTGCGCTCGGCCGCCTGGGCGGAAAAGTGGTTCCCCGATGCGTACGTGTTCGCGGTGCT
GGGCGTGGTCATCGTCGCGCTGGCCGCGATGGGCTTCGGCTCGACCCCGCAGGCCACCGC
CAGCGCCTTCGGTGACGGTTTCTGGAGCCTGATCCCCTTCACCATGCAGATGGCCTTCGT
GGTCATCGGTGGCTACGCCGTGGCCACCGCGCCGGTGGTCGCACGCTTCATCGATTTCCT
CGCCCGGGTGCCGCGTACCGGCCGCGGTGCGGTGGTGTACGTGGGCCTGGTCAGCATGCT
CGCTTCGCTGCTCAGCTGGGGTTTCTCGCTGGTGTTCGGTGGCCTGCTGGTGCGCGCGCT
GGCCCGCCGCACCGAACTGCGCATGGACTACCGCGCCGCGGGTGCTTCGGCGTACCTCGG
CCTGGGGGCGGTGTGGGCGATGGGGTTGAGTTCCTCGGCCGCACAGCTGCAGGCCAATCC
GGCCAGCATGCCGCCGGGCCTGGTCGAGATCACCGGCGTCCTGCCGTTTACCGAAACCAT
CTTCCTGTGGCAGTCGATCGCACTGACCGCGGTGCTGATCCTGGTCTCGCTGCTGATCGC
CTGGTTGACCGCACCGGCCGCCGGCAGTGCCCGTACCGCTGAAGACTTCCCCGGCGCCGC
GCAGGCCGAGCCGCAGCCGTTGCAGCGCCGCACGCGCCCGGGCGAATGGCTGGAGTACAG
CCCGCTGCTGACCGTGCTGCTCTCGCTGCTGGCGTTCGGCTGGCTGTTCAACGAGTTCGC
CAACAAGCCGGTGGTCACCGCCATCGCCAACCTCAACACCTACAACTTCCTGTTCATTTC
GCTGGGCCTGCTGCTGCACTGGCGGCCGCGCAGCTTCCTCAACGCGGTGGCCAAGGCGGT
GCCCAGCACCACCGGCGTGCTGATCCAGTTCCCGCTGTACGGTGGCATCGCGATGATCCT
CACCCACGCTGCCGGTGGCGACGGGCAGACACTGGCGCACCGGCTGTCGAGCCTGTTCGT
GCACGTGGCCAGCACCGATACCTTCGCGCTGGTGATGGGCGTCTACTCGGCGGTGCTGGG
CTTCTTCGTGCCCTCCGGTGGTGGCAAGTGGATCATCGAGGCGCCGTACGTGATGCAGGC
CGCCAACGAACTGAAGGCACACCTGGGCTGGGCGGTGCAGGTCTACAACGCGGCCGAAGC
GCTGCCGAACCTGATCAATCCGTTCTGGATGCTGCCGCTGCTGGGCGTGCTGGGCCTGAA
GGCACGCGACATCGTGGGCTTCACCTTCATACAGCTGCTGGTGCACATCCCGCTGGTGCT
GGGCCTGCTGTGGCTGCTGGGCATGACCCTGGCCTATGTGCCGCCGGTGATGCCCTGAAT
GCTGGGCTTGCTTGCCTGCGTGAGTTGGGAAGCCAGCCTCCTTCCGCGCGTGTTTCCGGC
TGAGAACGCCATGAATGCGCGCCATGCTGACCACTGCATGAGCACATGCCGAACCCGCAT
GAATTCTTCAGCCGCTTGTGCCACAAGGGCTTCTGCGCGTTCATTCACAGGCGTACACGC
AGATGTAGCCGCGCACCCACGCGTGATTAACCATTCGCTGCAGACGATGGCCACGTCCAC
CGCATTCCGCGAGTGGCTTTGGAGATCGGACATGGCACAGCAGAACCCGAACCAGAAGCA
GCAGGGCCAGCAGAACCAGCAGGATCAGCAGCAGGGTCGTGGCCGCGACCAGCAGCAGCA
ACAGCAGCAGGAACAGCAGCAGCGCAACCAGCGCAACCAGCAGCAGGGTGGGCAGGACGA
GGAAGAGTGACCTCGCTACCAGCTCCGGTGATGCAAAGCCCCGCCCCGTGCGGGGCTTTG
CTTATTCCAGCACGCCGACACGCTGCAGCACCGGCGCTGCCGACATGTCGTTCGGATTGG
TGCCGGGCTGATCCTGCGGTACGTCCATGCCCATGCCGCGGTACAGATCCACCCAGTGCT
GGGCGATCTCCCCGGTCTGCGGGTTGCGGAAGTTCATCGGCTGCAATGCGAACACGTGGT
GCGCACGGAAGGCGCGTTCGATGAAGTCCGAGCAGTAGTAGCTGTCCTCGCTCAACACAT
ACGACGTGTTGTACGGCTTGCCCAGCATCGTGCGCGCGGTGGCGACCGCATCCTTGATGG
CCGCCTGCTGCGGCGCGTGCAGGCGATAGACCACGATCTGCCGCTGCTTGGCGCGCGCCT
CCTGGCGGAACTCGACCAGCGATTGCCGGCGCGATCCTTTCTCGTCCGCATGCAATACCT
CCCAGCCCTTCGGCGTGGAAGCGACCAGGGCGACGTGATCGAAGCTGGGCGCGCCCTGCT
TGCCGGTGGCATCGTCGATGGCCGCACTGAGGCCGCTGCGGCCGGCGGTGACAAACAGCA
GATCGCCTTCGTGGACATCGACGGCCATCGCCACCGCTGGCCACAGGGCGGGCAGCAGCA
GGCCGATCAGGAGCAGGAGGCGATGCATGAGGACTCTCGGACAGGCGGAATGCCGGAATT
GTAGGGCGCGCGGTAGCATGGAGCGACCGGACCGGATTCAGGATGAGCCCATGTGTCGAT
ACCGTTCTGCCGCACTGCTGATGCTCGCCTGTGGCGTGGTGCTGGTTGCCTGCACGCCAG
CGCCGCAGCCACCGCAGACAGCGGGCGAAGCCGGGCCTGCCGCAGCGGCGCCGGCGATCA
CTGCCGCCGAGCCCACACCTGTGGCTGCACGCAGTGAATGCCCCCACCCGGAATTCGATA
CATTCCTGAAGCATTTCGGCAATGAGATCGGGCTGCAGGGAAAGGCCACTGCCGACCCGC
TGCTGGACAGCTACATCGATGCGGAGGCCGAGCCGGAACCGCGAAAGGTGGAGAGCCGGT
TGGCGCTGGCCGATGTCGAGTGGCCGGTGATGCCCGATCCTGCTGCGCTGGCCGGCCAGG
GCCGCGAAATACAGATCAGCCCCCTGGCCGATGGGCAGCGGCAGGTGCAGATCCGTATGC
CGGACAGCAGCGACCAGCAGACCTACACCTTTGCGCAGACGCCGTGTTGGACACTGGTCA
AGCGTGAGGACGAGTCGATCTGAAACCTGATCCGGCACAGGCGCGGCGGGCCAGTGACTG
CTAGGCTCGATCCCTGGTCCAGGCAGGGAGACGCCGATGCAGGCTTTCAGGAAGCACGCC
ACCACCACCGCCATCGCAGCTGTGCTGGCGATAGCCTCCCTCAGCGGCGCCCAGGCACAG
TCGGTGCATGCCGATGACCGCGCCTACTTCGCCAATGCCACCGCCGAACAGGCCGCGCGA
GACGCACTGGGCAAGCGCGTCGACGCTCTGCGGCAGGCGTCCACCCTTGCACCCGCGGAA
CGCTTCCGGCAGGCCGAGGTACTGGAGGCGCAGTGCCTGCGCCATCACAGCTACCTGCAC
CTGCAGGCCGCCCGCAATGCGCGTGATCAGCGTCCGGCCCAGGCGCTGGACCAGGTGATG
GGGCTGTGCAGCCGCATTGCCCGCAGCGGCCGCGCCGCTCTGCGCGAGGCGCCCGCGGAT
GCGCCATGGGCAGCACCCTATGGCTTCCTGCGCGCACGCGCGTTGAAGGAGGCCGCCGCC
CCGGCCAACGCCGCGCTGGATGAGGCCGTGGAGGCACTGGCCGATCCGGCGCTGGACAGC
TTCGCGCGCCTGCGTGGGCAGATCCTGCGCAGCGCCGAGTACCCGCAGATCGAGCACGGC
GGCCGGCACTGGGACACGGGGCGCGACAGGCAGGCACTGGCCCGGCAGCCCGACCGCGCC
CTGCGCGAGGCGGGCTGGAAGGGCTACTGGCAAGGCCTGCAATCGCGCCGTGAGCCGATG
GCGTCGGTGCTGCTGGGGCTCGTGCAGGTGAATGACGCTGCCGCACGCCTGCAGGGTGAC
GGCTCGGCGCCGGCACATGGCTATCAGCGCATGGGCCTGGATACTGCTGCAGTGGATGCA
ACGCTGGTGGCGATCGAACAGCATGCGGAAGACCGCCGCGCCTACCAGGAGATGCTGCTG
CACCACGCTGCGCGATCGGGCATCGATGCGCCGCAGATCTGGGATACCACGGTGCCCGAT
GCCGGCTACACGCCACCGATGCTGACGCTGGCGCAGCTGCGCGACAACGCCGCCGATGCC
ATGCAGCACCTGGGCCCGGCGTACGTGGCTGAACTGCGCGCGCTGCTCGATCCGGCCAGC
AACCGCATGGATCTGGCCACCGAACGCGGTGACCGCAGCCAGGACGCGTTCTCCGTGAGC
GCTCCCGGTGTGCCGGCAATGCTGTTCGTTGGTGTCCGCAGCGGGGACCTGGAAAGCGAT
GTCGAGATCGCCCATGAAGCTGGCCATGCCGTGCATGGCGAGTGGATGCAGCGGGGTCAT
GCGTCGCCGCTGCAGCGCAATGGCAGCCAGTGGCTGACCGAGGCGTTCGCGATCTACAAC
GAGCTGCGCTTCCGCGACCAGCTGTACCAGCAGGCACAGGACCCGCGTGCCAAGGCCTAC
TACCTGAAATCGCTGCTGGACGACATGGTGCTGCAGCTGTTCACCTCTTCCGAGGAAGCG
CAGCTGGAGCGGTCGATCTACCAGGGCGTTGCCGCCGGCACGCTGGGCACCGCCGATGAC
CTGGACGCGCTGACCGGGCGGGTGCTCGCACGCTTCGGCCAGCAACCGGAGCGCTACCCG
CAGCTGCGCAACGCCTGGATCGGCAAGCGCCTGATGTATGAAGACCCGAACTATCTGGTG
AACTACCTGTATGCGGGTCTGCTGGCCGTGCAGCTGTATGTGCAGGACCAGCGCGATCCC
GAAGAGTTCCGTGCGCGCTATCTTGCCGTGCTTGGCGAGGGCTTCGATCGCGCGCCGAAC
GAGCAGGTGGCGCAACTGCTGGGGCACGCGCCTGACTGGGCGGCCCTGGTGGATGCCGAT
CTGCAGGTGTTCAACCAGACGGCGGCACAGCTGCAGGCGCTGCATGCGCGGATCGAGGCA
GGGCAGGGAACGTGAAGATGCTGCGCAGGATGACGTGCACCTGGGCCACGGCATGGCTGT
TGATGCTGTTGTGCCTGTTGCCGAGGGTGGTGATGGCCGGTGCTGCAGTCCCTGCGCTGG
ATGATCCGGTGGTGGACGCCGCCAACGCACTTTCGGCGGATACCCGCGACAAACTGCGCA
CGCAGGCATTCCAGTTGCAGGCGCGCACAGGCGCGCAGCTGCAGGTGATGGTAGTCAACC
ATGTTGGCGACGAAGGCATCGAAGCTTACGCACAGCGGGTGTTCGACCAGTGGCAGCTGG
GCCGCGAAGGCGTTGACGATGGCGTGCTGCTGCTTGTGGCCGTGCAGGACCGCCGTGTAC
GCATCCAGACCGGCTACGGCGTGGAGGGCGCGATACCCGATGCCTATGCCGCCCGCATCA
TCGACAAGGCGATCGTGCCGCGCTTCCGCGATGGCGACCTTGACCAGGGCGTGCTGGACG
GAACGAAGATCATAGTGGCGCTGATCGATGGCGAGGACCTACCGGCATGGGAAGAACCAT
CGATGTGCAACGTGCTGCCGGCCGATTGGCGCAGCGCAGACTCGGTGGTTGCACTGACGC
TGCTGGCCGGCTTCCTTGCGGGTCTGTGGCGCTCGCCGCCCTCGGCGCAGGCGCACCCGG
AGCGATTGCCGGCCTGGGCCCGCCCGCTGCTGGTGACGGCGGTGGTGGCCGCGGGCGTGC
TGGCGGCGGCCATGTGGGCGCCACGCCACGCACTGGCAGCGCTCTGCATCGTGTTGGCGT
TGTGCGTACCGGTGGCGAGCCTGCTTGGCTGGTGCTGGTGCCGTAGCCGCGGTGTGCGCG
TGGTGCTGCTCGGCATGCTCGGGGTCAGTTCGGGGTTCTTCGTGGTGATGGTGGTGCGTG
GCCAGTTGCCACCCAGTCTGGCCCTGCACACGTTGCTGGACCTGGCGGTAGGCATCGTGG
CCATGCTGGTGTTCTTCCTCGTACAGGCGTGCCGCGCGCGCTGGCACAAGGACCGCAGCA
GCTTCGGGGTGAGGTGCGCAGTGCTGTTGCTGCTGACCGCTGGCTACGTGCTCTTCGCAC
TGCTGGCCATCGATCGCGCCGGCCCGGTTGCTCGCCTCGCCACGACGATCGGGTGGAGTG
CCGGCACGCTCGTGCTGTACTTCACCTGGATCTTCACCATGCTGCCAGGTGAGAAGGCAC
ACGGCAGCCGCAGAGCATCCGGCGGCCACCGCAGCGCGTCCAGTTCGTCATCCAGCAGTT
CGTCGTCGAGCAGCTCCAGCAGCTGGTCCGGAGGCGGCGGCCGCAGCGGCGGAGGCGGCG
CGTCGGGCAGCTGGTAGATCAGGTCGCCTGCACACGCCAGCCGAGTGCAGCGTCCTCCAC
AACGCCCGGGCCGGCCACGTCGCCGACCTGCAGCAACAGCCCCTGCGCATTGGGCAGGTC
CTTCTGCTCGGGGAACCAGCGTCGGTCCGCAGCAACCACGATCAGCAGGCCTTCGTCGTC
GCCCATCGGCGCGAACTGCGCCGAAGGCGGACTGATCGGTTGCAGGCCGAACCGCAGGCT
GGACTGTTCGCGCACAGCATCGACATCGTGGCTGGGCAGGCCGACCTCGCTCAGGCAGGT
CAGTTCGCTGCCGTGGAAGGCGCCCTGATGCGTACTGTCGGGCAAGCGGCGGCGGCCGAT
CAGTTCCAGGATCAAGCCATCGGGGCCAGTGAAGTACACCGACTGCGATTGCCAGCTGCT
TTCCAGCGCAAAGTAGTCCAGCCCCGCGGGATTACGCTGCAACGGGGTGCGCTCGCGTAG
CCACGTCATCGCCTCGCCGAAGCGGTTGTCCGGCACGTTGAAGGCCAGGTGCACGCCTCC
GAGCGGACGTCCTTCAGCGGGCTGCAGTTCGATCGTGCTCCAGCCGATGTGCACATGGGG
GCCGATCACGCGTTGCTGCAGGACATCGTGAAAATACGCAGCGACGGCGCCGACATCGGA
GACCGGCAGGGTGAGGTGCAGCAGGCGCATGATCGTTCTCCGTGGACGCGATCACTGTAG
CGCCGGGCCGCATCCGGCGGCCACTAGCGCAGTGCGTCGGCGAAGAATCGCGTGGCTGCA
TCCACCGCCTGCCGGTGGGTTTTCGTCCTGGGAACCGCAGTGCTGCAGAGCTCGGGCAGC
CTCTGCCCGCCGACAACGGTACAGGCCGCCAGGAAGTCGTAGTGACCCACGTCCGGCAGG
CGTTGCAGCGTTGCGCGCGGAATCTGCGCCTGTGCGGCCTCACCATTGGTCTCCGGTGGC
GCGACGGTGTCTGCGGTCCCCAACATGATCGATACCGGCTGCCGCAACGCGGACAGCTGC
GCGGGCGCGAACGCCTGCACGATGGCGGGTGCCAGCAGGAACACGGCACGCACGCCGGGA
ATCGCGCGCTGTGCGTCAGCCTCGGCGATCCAAGGGGCAAGCGCGGGCGAAGCCGCAGCG
GCCCGGCGCGCCTGCATCGTGTGCGTGGCCGCCTCCTGTTGCGGTTGGCAGACGCCGTCA
TCCGGGTGCGCGGTGCAGAAGGCCAGCAGTCGCTGCAGGCTGGGCCGTGCACCGGCTGCC
AGCAGCGCGGTGTAGCCACCGGCCGAGAAGCCGACCACGCCCAGCCGTTCTGGATCGACA
TGCGGGCCGAGGATCGGATCGGCCTGCACGGCGGCCAGCGCAGCGCGCAGATCATCCGCG
CGCAGCCAGGTCAGCACGCTGCCGGGCAGGGTCATCTCGTCGGCACCGTTGTTGCCGGGA
TGATCGACCGCGATCACCAGATAACCGTTCCGCGCCAGCGCCGTGCCCAGCCAGCCCATC
ATGCGTGCGCTGCCGCCGTTACCGTGCGACAGCAGCAGCGTCGGCAGGCGAGCCCCCGCG
ACGGGAGCATCCACCGCTGCGCGTCCAACCTCGAACAGCGGTGCGTCGGGCGGGCCGATG
GTCAGGGCGGTTTCCCGGCTGCCGGCCAGCGCTGGGTACCAGACCGTGTAGCGCAGCGCG
TCGTGGTGCTGCGCATCGCGTACAGCCGCGCTGGCCACCATGGTGGCGCCGTGGCGCTCG
CCGGCCGCCTGCGTCTCGCTGCCCTCGGCGATGGCAGTGGAGACCATGAGGATCATTCCC
AGCACAGCGGCCATCATGCGCATCTTCAGTTCCTTGTCAGTTGGGACGTTCGTCGACTGG
CAGCCAGATCTCCACGCCGCCGTTGCCGGTGTGCTCATCAAAGCGGGTGTCGTAGCGTTC
CAGGTCCGGTGCCTCTGCCAGGCTCAGGCCGGAGCCTGGCAGGTAATGGTCCAGCAGCCA
GAACCAGGTCGAGCGGATGGCCGAGATGTGCCCGCCGTGCCAGGCCACAAGATAGCGGCG
CGCCGGCACGTCCACCCGTTGCCAATGCGCAGGCACGCTCGGCACCGCGCTTGCCGGCAG
AGCCGCGATGTAATCGAAGCCGCCATCGTCATCGCTGTTGCAGCACACGCCGAAGCTGAT
TGGAGCGGGCGTCGGCCATTCCCGGTTGAGCTGCGCCCATTGTCCGGGAATCGCACCGCC
GCTGTCGCGGGTATGCCGCATGCCGATACCCGCCAGCTGGAAGGCGGGCGTGTCGAGCAG
GCGCGGTGCCTCATCGCAGGGTACAGGCGCCTCGTCCACGCGGATCGCCTGTACCAGTGC
CAGGCCGTCGGTGCCCTGTTCGCGTACCCGCTCTGGTGTCTGTCCGAACTGTTCGCTGAA
GGCACGGGTGAACGCTGCATGGGTGGTGTAGCCCGCACCCAGTGCCACCTGCAGGATGTC
GCCTGCGCCGGCGGCCAGCCGCTGCGCGGCCGCGGTCAGGCGCCGTCCGCGCAGGTAGCG
CACCACCGAGGTACCGGTGCGGGCCTGGAACAGGCGCGACAGATGGAACGGCGACAGCCC
CGCCGCAGCGGCGACGTCGGCCAGTGCCAGCGGTCGATCCGCATGGGTTTCGATGTACCA
CAACGCCTTGCCTGCCGCGCTCATCCTGCCGTTCCTTGAATCCGATGCCGGGCACAGTAG
CGGATCGGTAGGCGCGGCGTTTAGCAGTTCTTGCGCTGCCGGGGCTTTGCGTCTGCCTGC
GTACCGGCAACAATGCGTGCTTCATGGACGTGATGAGGGGCAGGGAGATGCGATCGACGA
CGTGGGATGCCAGGCCAGCGGAGCCCGGCCGATGATCGAGATGATCGAAATGCTGCTTGC
CCTCTGGGTACTTCCCAGTCTGTTGACCCTGGCGCTGATGCTGCTGATGTTGTTCGGCGC
GCCACGGTGGCGCGGCAATCCCTGGGTGTACCGTGTCGGCTTCGCGTTGCTGGGCGGGTT
TCTGACACCGACGTTGTTGGGGGCGGGTCACGGTGGGTTGCCGTGCGCGACTATCGGCGG
GCTGGTGATGATACTGACGCAGCTGCAATGGATCGGCGATCTGCAGGTCGACTTCATGGG
GATCGGGATTCGCAACAGGGGCATCTGGATCATGTCCACCCCCGCCTTGGTGGTGTTCGC
CGCCATGATGTTCGTTCCGCTGCGAACGGCACGGCCGGCCCGTTTCGGCTTTGGCGACGA
CGGCAACGGCAACGGCAACGGCTAGCCGCTGTGTGCGGGGATGGGGCGTGGGTCTGCATT
GCCCATCCATGCATGGCGTGGATCTACGGATGAGCCTTGGCAGGGGCCAATCTTGGTTGG
CGCATCAAGCTGTCGCACTGACGTCATGGCTCCTTCACAGATCGCGCCGAGACTGCGCGC
CTTGTCCAGCCCTGTTGTTTCCGAACAGGTGCTGGCCCTGTCGCGTCCTCCCGGAGCCCT
GCCGTGCATCGTTCGAAGCTCTCGCGTTCCATCCTCCTCGCCCTTTCCATGGCCAGCGCA
GGAGGCGCGATCGCAGCGGAAGCCGATGCGGTCGATGCCGCCGGCGGCAGCCACGCCGCA
CCCACCCAGCTCGACGCGATGCTGGTCACCGGTACCCGCGCGTCCAACCGCACCCAGTTC
GAAACACTGGCGCCGGTGGACGTGTTCACCAAGGAAGACATCACGTCCGTCGAATCCACC
GACCTGAAGGACGTGCTGGCCCAGCTGGTGCCCTCGTTCGTGGTGCAGCGCCTGCCGATG
GCAGATGGCCAGGTGTTCGTGCGCCCGGCGACCCTGCGTGGCCTGTCGCCGGACCAGACC
CTGGTGCTGGTCAACGGCCGCCGCTTCCACCGCAGCGCGCTGCTCGGCAACCGTGGTGCA
CAGGCGGCCGACCTTGCACAGATTCCGACCAGCGCGATCAAGCGCATCGAGGTGCTGCGT
GATGGCGCGTCGGCGCAGTACGGCTCGGATGCCATCGCCGGTGTCATCAACATCATCCTC
GAGGATGGCCCAGGTACCGAGATCACCGCCGGCTATTCGCAGTACGCGCAGGGCGACGGT
GCCTCCCGCGATTTCAGTGCGCGCACCGGCTGGTCGCTGGGCGACTACGGCAGCCTGGTG
CTGTTCGCCGAATCGTCCAACTCCGACGCCACCTCGCGCACGCGCCAGCGCCCGGACGCG
ATCGCCTTCCAGGCTGCACATCCGGAGCTGGACGTGCCCAATCCGGTGCAGCGCTGGGGC
CAGCCGGAACTGGAAAGCCGCCGCGTCGGCTTCAACGTGAAGGCCAATGCCAGCGAGACG
CTGGAGCTCTATGCCTTCGGCCTGTACAGCCACAGCGACGGTGTCAGCGATTTCAACTGG
CGCAACCCGGACACCACCACCGGCGCGTATCGCACCACCGCCATCTTCCCGGGCTGGAAC
CTGCGTTCGTTGTACCCGGTGGGCTTCAGCCCGCAGTACGGCAACGTCCAGAACGACCTG
CAGCTGGTCGGTGGCCTGCGCGGTGAGATCACGCCGAAGCTGCGCTGGGATGTCAGCGCC
TCGTATGGCCGCAATGCCATCGACTACAGCCTGAAGAATTCGATCAACGCCTCGCTGGGT
CCCGCCAGCCCGACCGCGTTCGATCTCGGCCGCCTGACCCAGACCGAGAAGAATGCCAAC
GCCGACTTCAACTACGAATGGGACGTGGCCGCGCTGTCCAAGCCGATCAACGTTGCCTTT
GGTGGCGAGTTCCGCCAGGAGACCTACCAGGTGCGTGCCGGTGATCCGGCTTCGTACGCC
GTGGGCCCGGGCGCTGCCGCTGGGCTGGAAGCCAACTCCAACGGTGCACCGGGCTTCTCG
GCCAGCCAGGCCGGGCAGTGGAGCCAGCGCAGCAAAGCCGCCTACGTGGACATGGAGGTG
CCGCTGGGTGAGCGCTGGAGCATCGGTGCGGCCAGCCGTTACGAGGACTTCTCCAGCTTC
GGCAGCACACTGGATGGCAAGCTGTCGGCGCGCTTTGCGATCACCCCGGACGTGGCCCTG
CGCGGCACCGTGTCCAGCGGCTTCCGCGCACCGACGCCGGCGCAGCTCAACACCACCAGC
ACCACCCAGGGCCTGGACACGCGCACGCTGCAGATCTTCACCAGTGGCCGCCTGTCGCCG
AACGATCCGCTGGCGCAGCTGCTTGGAGCCAAGCCGTTGAAGCCGGAGGAATCGCGCACC
GCCTCGCTGGGCCTGACCTGGCGCACCGACCTGGGCCTGTCCGGCTCGGTGGATGTCTAC
CAGATCAAGCTCACCGACCGCTTCAGCCAGTCGGCCAGTTTCGCCATTCCGGCCGGTACG
CCCAATCCGCTGGGCTATACCTCGGTGAACTACTTCACCAACGACTTCGACACCACCACC
ACCGGCGTGGACGTGGTTGGCAACTACCTGCGCGACCTCGGCGCCGGCCGCATGACGCTG
ACCCTGGCCTACAACTACAACCGTACACGCGTGGACAACGGCAGCACCTCGGTGGCCACC
AATGAGACCCAGCGCGTGCTGTTCGAAGATCGCCTGCCCGAGCACAAGGGAAGTCTGACC
GGCAGCTGGGACATCGGTGCCTGGTCGCTGATGGCGCGCATGCGCTACTACGGCGCCTGG
ACCGATTCCAGCGGCAACGCGGTGGGCAACATCTACCAGCGCTTCGGTGAGATGAGCTTC
CTCGACCTGGCCGTGGGCTATCGCATCAACGAGCACCACAGCCTGCGCGTGGGCGCCGAC
AATGTGTTCGATCGCTACCCGGATGAGGCCACGTTCCAGGCCAGCCGTGGCCTGGTCTAC
TCGCGCAACGCGCCGTACGACACCGACGGTGCCAACCTGTACGCGCAGTACCGGCTGACC
TTCTGATGGACGCTCGTCGTCGTTCCCTGCTGCGCGCCGGCGCACTGCTGCCGGCCGCAG
CTGCACTTTCTTCACTGCTTGCCAGCGCCGCTGCGCGTTACGCTTCGCCGATGGAGATTC
CCTCGACGACCGTGGCGCCGGACGTGCTGGCCCGCGATGAAGGCTACTGGGCCGCCGTGG
CCAGCCACTTCGACATCACCGATGAAGTGAACCACCTGGAGAACGGCTACTGGGGCGCGA
TGGGTCGCGAGACGCTGGCCAGCTACCAGCGCCACACCGCTGAAGTGAATCGTGGCAACG
CCTGGTATGGGCGCCGCGCGTTTCCGGCGCAATACATGGCGGTGCAGCGAGAGGTAGCCG
AACTGCTGGGTGTGGGTGCTGATGAGATCGCACTGACGCGGGGGGCCACCGAGGCGATGC
TGGCGCTGATCGGTGGCTACAACCGCCTGCAGCCCGGCGACCAGGTGCTGTATGCCGACA
TCGACTACGACAGCATGATCGGCGCGATGCGCTGGCTGCAGCAGCGTCGCGGCGTGCAGG
TCGAGCGTATCGCGCTACCGGCCGTGCCCGACCACGCGCAGATTCTGCAGGCCTACGAGG
CCGCGTTCACGCGGTTGCCGCGCCTGAAACTGGTGCTGCTGACCCAGGTCAGCCATCGCC
ATGGGCTGGTGCTGCCGGTGGCCGAGATCGCCGAGCGTGCTCGCGCACGCGGTATCGATG
TGATCGTTGATGCTGCCCATGGGTTTGGCCAGATCGACTACGCGGTGCCGGATCTGAAGG
CTGACTTCGTGGGCATCAATCTGCACAAATGGATCGGCGCGCCGGTCGGCGTCGGCGCGA
TGTACGTGCGCAAGGGGCGCGTGGCGGACCTGGACCCGTACATGGGCGAGACCGATGATG
GCCGTGTCGGCAGCCGCGTGCACACCGGTACGGTCAACTTCGCCGCCTACCTGGCACTGC
CGGAGGCGATTGCCCTGCATCAGCGCGTCGGTGTGGCCAACAAGCAGGCGCGGCTGCGCT
ACCTGCGCGAGCGCTGGACGCTGCCAGCGCGGCAGATGGCGCACATCGAGGTGCTGTCCT
CGCCGAACCCGGGGCTGGCCAGTGCGCTGGCCAGCTTCCGCCTGCGCGGGCGCACCGGCG
TGTCTGACAACATGGCTCTGCAGAAGCGACTGCTGGATGAGCATCGGATTTTCACCACGT
ATCGCGATGGCCTGGAATCGGGTGCCTGTGTACGCGTGACGCCGTCGGTGTTCACCCGGC
CGGAGCAGATGGATGCGCTGGTGAAGGCCCTCTCCGCCTTGGCCTGACCCTGCTTTGGTG
GGGGCCAACCTTGGTTGGCACATTCCAACCGTGCCGGGGAATCTTCCGCCGGCCAGCGGC
CGGCGCTACCGGTCGGGTGGGTGCCGACTGTTGGTCGGCACATCCCATTCCACGATCTAC
CTCCGATCTGGTGGGTGCCAACCTTGGTTGGCACATTCCAACCGTGCCGGGGAATCTTCC
GCCGGCCAGCGGCCGGCACTACCGGTCGGGTGGGTGCCGACCGTTGGTCGGCACATCCCA
TTCCAGGGCTACCGCTCGATCGCCGGCAACGCATCGGACAACAACAACCGATCAATCCGT
CGCAGCGCACTCTCCAGCTGTCGGCGGTCCGCCGCCAGCCCCAGCGACAACCGCACGCCG
CTCTGGTGCGAGACCCCTGGCGGACAGAACGCCGAAGATGGCGCAATCGCCAGCCCCTGC
AGCTGTGCGGTACGCACCAGCGTGGCGTCGGTCCACGGCGCTGGTACCCGGCACCAGGCA
TGCAGGCCTTCCGCGCGCTGCAGCAGCGATGGCGCCAGCAGGTAGCGCGCCATGCGCATG
CGCTCGCGTGCCTCGGTGCGCACCTGGGCCAGCAGTGACTGCGCCGAACCATCCAGCAGC
AGCTGGCTGGCCAACGCCGAGACCAGCGGATGACCCATCAGCCGCGTCGCCCGCAATGCA
GCCGTCATCGCCTCGGCGTGCGCAGCGCTTGGGCACTGCACGAACGCAGTGCGCAGGCCG
GGGCTGATCACCTTCGACAGCGTCGCCACGTAGAACACATGACGCGGTGCCAGTGCCGCC
AGCGGTGTCGGTGCATCCTCGGCGAGGTGCCAGTAAGGATCGTCTTCGATCGCCAGCAGG
CCTTCGCGCTCCAGCACGCGTGCCAGCGCTTCGCGCCGCTGCAGCGGCAGGGTCAGCGCG
GTCGGGTTCTGACAGGTGGGGTTGAGATAGACCAACCGCGCGCCGCTTTCGCGTGCCAGC
CGGGCCAGCGCATCGGGACACATGCCGTGTTCGTCGCTGTCCACCGGCAGCAGCCGCCGG
CCCAGTGCGGCGGCGGCCTGCAGCAGGCCCGGATAGACCAGCGCATCGCAGAGGATCGCA
TCATCGTCGCGGCCCTGGCTGACCAGGATCGCGGCCAGCGCCACCTGGGCGCCTTCGGTC
AGCAGCAGGCAGGCGTCGTCCACCTTTCCCAGCATCGGTTGCAGCCAGCGCGCCGCTGCG
TGGCGGTCGGTCGGGTTGCCGCCGCCCAGGTGATAGGTCATCAGGTTGGGCGCGTTGCTG
CGTGCAAGCACGGCGGCGGCGCCGCGGCGCAGGGTCTCGGCCAGCGCATCGGCGTCGGGC
ACCGGTGGCACGTTCATGCTCAGGTCCACCACCTGGTCGAAGCCGGCCTTGGGCGGTGCG
ATGAAACTGCCTTGTGGCCCGCGTGCTTCGATCAGGCCGCGCTTGCGTGCTTCATCGAAG
GCGCGGGTGACCGTGGTCAGGTCGATGCCGAGCTGCTGCGCCAACGCGCGCTGCGAGGGC
AGGCGCTGTCCGGGTGCGAGGCCGCCACGGCGCACCGTGCGTTCCAGCGAATTGACGATG
CGCAGGTAGATCGGCCCGTTGTGCGCGAGCACGTCCTGCACCCATTCGCGCGCTGCGACA
TCCGGTCGCGGCATGTACGGAGCATGTCGGGGCGTATCGTTGCTTCCAACGGCGGGAGCC
TGTCCATAACCATCGGTCGGTTCGGACAGGTGACCGCCGTTGTTGTTTGCGGCGGCCGCA
CCGGCCAGCGTCAGTGATGTCATTGCGCGTCCTCAGCGCTTGGCCTGCCAGGGGCAGTAG
CAGCCCACGGCAAGCAGTCCCTTTGGGCGCACGGTCTCGCCGCGCACCAGTCTGTCCAGC
AGCGGTTCGACAAAGCTGTTGGCCGAGTTGCAGACCATGCCGATGCTGTACGGCCCGGCA
TAGGCGAGGTGGCCCTGGCGATCCCAGATGGCTACGGCGGGGCTGGCCGGGATGTGTTCG
ATGCCATCAATGGTCGGCAGGTTGATCACCTTGTTGCGCAGCGGCTCGGGCAGCTCGCCC
TGGGTACCGGGGCGGCGGATCGCATAGAAGTCGATGCCGGCGCGGCGGTACATGCTGATC
AGGTAGCTCAGGTGCGCACCGGTCTCGCGGTTGCACACGCTGCAGGCCGGGTCCCAGAAA
TGCACCACGCGGATGCGGCCGGTATCACCGGCCAGATCGGCCGGCAGGCGCAGCTGCGAA
TCGTCGAAGACGATGGCCTGTTCGGTGAAGGTGGACTGCGCGCTGTAGCCGAAGTACTGC
CACAGCGCAGCCGCGACGCCAGCCATGAACAGGCAGGCGAGGGCGATCATCGTCGGCAGC
AGCCTGCGGCGACGCGGCGCGGCTGCGCCCATCAGGAATCTTCCCGGCCGAACTTGTGCA
CGTACTGCTTGCGCATCTCGCGGCAGGAATCGGCCTGCGCGCGGCGCTGGATCTCGCTAC
GCGACGGATCCTCGCTGCGCTGCACGCACTGCTCGATGGCGTGGCGTTCGGCGGCCTGCA
CGTCCACGGTCTGCGGCTGCAGGCAGACCCAGGCCAGCGCGGCCAGCATCAACACCACAA
AGCCACCGCACCCGGCCATCACCAGGTGGAACTTCAGTTTCTCGGCGCGCATCGATGCAC
GTCCCTTCATCCATACATTGCATACAAAATATCATCTTGTATGGATTAAGTGCCATGCAC
CCGGTTCAGACGATGGCGTTGTGCCGGGCCTCGGGGGCTTCGGACAGAATCTCGTTCAGC
TTGGCCAGCGCCCCGGCCAGCGCGCCCTGGTCGACCGCGCCGCCCAGCGACAGGCGGATC
GCGTTGCCCGGCGGCGGCTCTTCCACGCTGAAGGCATCCGAGCTGGCGATGCCCAGGCCC
TGTTCCTGTGCGGCCTGGATCAACCGGTACTGGTCCAGCCGTGGCGGCAGCGGCAGCCAC
ACATGCAGGCCGGCCGGATGCGCCCGGGCGCGGGGCGGCAGGAACTGCGCGGCAATCGCC
TGGCGCTCGCGCAGTTCCTGCTGGAAGCGCTGCACCATGTCCCGGGCCTGGCCGCTGCGG
ATCCACTGCGACGCCACCGCCACCATCGACTGGGTCGGCATCAGTGCGATCGCACGCAGG
GCGTCCAGCACCGGTTCCATCGGCTCGCCGGCCGGCACCACCAGGTAGGCGGTGCGCAGG
CCCGGCGCCAGGCACTTGGACAGGGTGGAGATGTAATACACCGGGCTGCCGGCATCGCGG
TGGGCGGCCAGCGGTGGCGCGGCGTCACCGGCCAGCAACCAGTAGGGATCGTCTTCGATC
ACGGTCAGACCGTGGCGCTCCGCCACCGCCAGCAGGGCCTGCCGGCGCTGCGCCGACATC
GTTGCCGTGGTCGGGTTCTGGATGGTCGGCACCAGGTACAGCAGGCGCGGGCGGCGTAGC
TGGCAGGCCTCCTCCAGCGCGTCCGGCAGCATGCCCTCGGCGTCCATCGCCACCGGCACC
ACGCCCCGCTGCAGCACGCGCGCGGCGGCCAGCAGGCCCGGGTAGGTCAGCTGCTCGGCG
GCGATCAGCTCGCCCGGCTGGGTGCGGGCCAGGATCAGCGCGCACAGCGCGGTCTGCGCG
CCCGGGCAAATCACCACCTGGTCGGCACCGACCGTGCCCAGCATTGGCGCCAGCCACTGC
ACCGCGGCGGCGCGGTCCTCACGGGTGCCGGCGCCGACGTGATAGCTCATCAGTTCGCCC
TGGCCCAGCTGCTGGCCCACGTGCTGGAAGCCGGCCTCCATGCCCTGTGCGAACGGCGCG
CTGCCCAGCAGCGGCGGGATGTTCATGCTCAGGTCCACCGAGGTGCTGCGGTTGCCGGCC
GACAGCGCGATGAAGGTGCCGCCGGCGCCCTGCGCGTCGAGCAGGCCGGCCTGGCGCAGC
TCGGCGAAGGCGCGGGTGACCGTGGTCAGGTCCACGCCCACCTGCTGGGCCAGGTCGCGC
TGCGGCGGCAGGCGGTCGCCCGGGCGCAGCACACCGTCATCCACCGCCTCGCGCACCTGC
TGGGCAATCTGCAGGTACAGCGGGCCGGCGCCCTCGCGGAAGGGGCGAACCCAGGTGCGA
TTGGGGTGTTTCAGGCGGCGGCCGGCTGCAGGTGGCGTCATCGGTCAGTTTTTTCCATAC
GTACAGATGCACAAGTCCATACAATGATGTATCTTGTATGGGCTTGATTGGAGTGGTTCG
CCTGCTTGTAGGCGACCTCGTACCCACAGTGTAGCCGCTCCACGCCCGGGCGCTGCGCGC
AGGCGAGCCGGTCAAGCGCGCTTCTTCAACAGGGTTGACCTCCAATGAATATCTGCTGGA
ACCGCATCCGCCTGGCGCTGGTCGCCCTGGCCTGCGTCGGCCTGTCGGGCTGTGACTGGG
TGCTGCTGGATTCGAAGGGCATGGTCGGGCTCGCCCAGCGCGACCTGATCCTGATCTGCA
TCGGCCTGATGCTGATCGTGGTGATACCGGCCATCGTGCTGACCTTCGTATTCGCTTGGC
GCTACCGCGCTGGCAACACCAAAGCGAAATACACGCCGGACTGGTCGCACTCCACCAAGG
TGGAAATCGTGGTCTGGGGCGTGCCGCTGATCATCATCGCGGTGCTGGCGGTGATCGTGT
GGAAGTCGACCCACGAGCTGGACCCGTACAAGCCGCTGGACGTGGCCGGTGAGCCGCTGC
ACGTGGACGTGATCGCCACCGACTGGAAATGGGTGTTCGTGTATCCGGATCTGGGCATCG
CCACGGTCAACCAGCTCAACTTCCCGGCCAACCGCCCGCTGGCGTTCAACATCACCTCCA
ACTCGACGATGAATACCTTCTTCATCCCGCAGCTGGGTGGGCAGATCTACGCGATGGCCG
GCATGCGCACGCAGCTGCACCTGATCGCCAACGAGCCCGGCCAGTTCCGTGGCATGTCCG
GCAACTACAGCGGGCATGGCTTCTCGAACATGAAGTTCATCGCCACCGCCAGCAGCAACG
AAGACTTCGAGCGCTGGGTGGCCGAGGTGCGCAACGCGCCGGCCGCGCTCAGCTTCACGC
AGTTCAAGGCGCTGGCCGCGCCGTCGAAGAACGCACCGGTGCAGCACTTCTCCAGTGTTG
AACCGCTGCTGTTCAAGAAGGTCATCGACCAGTTCATCGGCGTCGGTGAGAACACCGCTG
CTGCTACCCCGGCGGGCGCTGCCGGCGGTGCCCAGGTTTCCCAGGAGTAACGAACATGTT
GGGTAAATTGACGTGGGAGGCCGTGCCACTGCACGAGCCGATCGTCGTGGTCACATTGGC
GGCCATGGTGCTGGGCGGCCTCGCGCTGCTCGGCGCGGTGACGTACTTCAAGCTGTGGGG
TCCGCTCTGGCGCGACTGGTTCACCACCGTGGACCACAAGAAGATCGGCATCATGTACGT
GGTGGTGGCGCTGGTCATGCTGGTGCGTGGCTTTGCCGATGCGCTGATGATGCGCGCGCA
GCTGGCGGCGGCCGGGCCGGGCAGTGACGGCTTCCTGCCACCGGAGCACTACGACCAGAT
CTTCACCGCGCACGGCGTGATCATGATCTTCTTCGTGGCCACCCCGTTCGTGGTCGGCCT
GATGAACATCATCGTGCCGCTGCAGATCGGTGCGCGCGACATGGCGTTCCCGTTCCTCAA
CGCCTTCAGCTTCTGGATCTTCGTGGTCGGCGCAGCGTTGATGATGATCTCGCTGGGCAT
TGGCGAATTCGCCATGACCGGTTGGGTCGCCTATCCGCCGCTGTCGGGCATCGAGTTCAG
TCCAGGCGTGGGTGTCGACTACTACATCTGGGCGTTGCAGGCTTCGGGCATCGGCACATT
GCTGACCGGCGTCAACCTGTTCATCACCATCCTGCGCATGCGTGCGCCGGGCATGACCCT
GATGAAGATGCCGGTGTTCACCTGGACCGTGCTGGTCACCAGCGTGATCATCATCGCCGC
CTTCCCGATCCTGACCGTGGCGCTGGGTGCGCTCACCCTGGACCGCTACCTGGACTTCAA
CTTCTACACCAACACATTGGGTGGCAACCCGATGATGTACGTGAACCTGGTGTGGGCCTG
GGGCCATCCGGAGGTGTACATCCTGGTGCTGCCGGCGTTCGGCATCTTCTCCGAAGTGAC
CGCCACGTTCGCGCGCAAGAAGCTGTTCGGCTACAAGTCGATGGTCGGTGCCACGCTGGC
GATCGGCATCCTGTCGTTCATCGTCTGGCTGCACCACTTCTTCACCATGGGCTCCGGTGC
CAGCGTCAATGCCTTCTTCGGCATCATGACGATGATCATCGCCATCCCCACCGGCGTGAA
GATCTTCACATGGCTGTTCACCATGTACGGCGGCCGCGTCGAGTTCAGCGTGCCGATGCT
GTGGACCATCGCCTTCCTGGTCACCTTCACCATCGGTGGCATGACCGGCGTGCTGCTGGC
CATCCCGGGCGCGGACTTCCTGCTGCACAACAGCCTGTTCCTGGTCGCGCACTTCCACAA
CACCATCATCGGCGGCGCGCTGTTCGGCTACCTGGCCGGCTTCGCCTACTGGTTCCCGAA
GGTGTTCGGCTTCACCCTCAACGAGCGCCTGGGCAAGTGGTCGTTCGCCTGCTGGGTGAT
CGGCTTCTACCTGGCCTTCATGCCGCTGTACATGCTGGGTTTCATGGGCATGACCCGCCG
CATGAACCAGTACGACAACCCGGCGTGGACGCCGTACCTGATCGCCGCCTTCATCGGTGC
ACTGTTCGTGTTCGCGGGCATCATCCTGATGCTGGTGCAGATCTACGTGAGCGTGCGCGA
CCGCAAGCGCAACCTGGACCTGACCGGCGACCCGTGGAACGCACGCACGCTGGAATGGGC
CACGCCGTCGCCGCCGCCGTTCTACAACTTCGCCGTGGTGCCCAAGGCCGATGAGCTGGA
CGCCTTCCACGAAGCGAAGAAGCGCGGCCTGCCGCCGCCGCCGAAGAAGTACGCACCGAT
CCACATGCCGAAGAACACCGGCGTGCCGCTGATCCTCAACATCTGGATCCTGGTGCTGTG
CTTCGCCCTGGTCTGGCACATCTGGTGGATGGCCGCGGCCAGCTTCATCGCGATGATCGT
CACCCTGATCGTGCGGTCCTACGACGAGGATGTGGACTACTACGTCAGTTCCGAAGAGGT
GGCGCGCACCGAAGCGGCCAACCTTGCCAAGCTGAAGGAGGTACGCGCATGAACCTGTTG
ACCCGCCCCGAGCTGGCCAGCGACACGCAGGCACACGAGGACCACCACGAACACGACCAT
GGCCACGAACAGGGCGGCATGAAGGTGTTCGGCATGTGGGTCTACCTCATGTCCGACCTG
GTGCTGTTCGGTTCGCTGTTCGCCTCGTACGCGGTGCTCAGCACCGCCTACGCCGGCGGC
CCCACCGGCAAGGAGCTGTTCTCGCTGCCGTTCGTGATGGCCGAGACCTTCCTGCTGCTG
GTCTCCAGCATCACCTACGGCCAGGCCGTACTGGCGATGCATCGCCACGACACCTCGGCG
GTGCTGCGCTGGCTGGGCGTGACCTTCGTGCTCGGTGCCTCGTTCATCGGCATGGAGATC
TACGAGTTCTCGCACCTGATCCACGAAGGCGCAGGCCCCAGCACCAGTGCCTACCTGTCG
GCGTTCTTCGCGCTGGTCGCCACCCACGGCCTGCACGTGGCCAGCGGCCTGATCTGGATG
GCGGTGGTCATGCACCAGGTCTACCGCCGTGGCCTGACCCCGACCAACATCACCCGTGTG
TCGTGCCTGAGCCTGTTCTGGCACTTCCTGGACCTGGTGTGGATCTGCGTCTTCACCTTC
GTCTATCTGATCGGAGCCTTCTGACATGGCCCACGTCGAAACTTCGCGCGCCGGCAATGC
GCACGGCTCCACCAAGTCCTACCTGATCGGCTTCGTGCTGTGCGCGCTGCTGACCGTGGT
GCCGTTCGCACTGGTGATGAACCCGGTGCTGTCGCGGCCGCTCACGCTGTTCCTGCTGGT
CGGCTTCGCGGTGGCGCAGATCCTGGTGCAGCTGGTCTATTTCCTGCACATGGACCGCAA
GTCCGAAGGTGGCTGGAACCTGGCCAGCTTCGTGTTCACCCTGGTGATCCTGTTCATCAT
CGTCGCGTTGTCGGTGTGGATCATCTGGAGCATGCACTACCACATGATGATCAACTGAGC
CTGCGAACCGTGAAAGGCATCGCGTTCCCCCAATGTGGCCTGCGGCTGGCCGCAGGCCTG
CTGCTCGGCCTGCTGGCCGGCTGCAGTGCGCAGTCGCGCATGGACTTCTACTCCAAGGAC
ATCGCCTGCGAAGAGCTCGGCCAGCAGTGGTCGATGCCCGACAGCCACGGCACCGTGCGC
GGCCCGAAGGACCTGCAGGGGCAGGTGACCTATCTGTTCTTCGGTTTCACCAGTTGCCCG
GACGTGTGCCCGACCACCATGGTCGAGCTGAGCCAGGTCAAGCACCTGATGGGCAAGGAT
GCCGACCAGCTGCAGGTGGTGTTCGTCAGCGTTGACCCGGCCCGCGACACGCCGGAGGTC
GCGCGCACCTACGTGGAAGCGTTCGACCCCAAGGCGATCGCACTGGTCGGCAACGAAGCG
CAGCTGGCGGCGATGGCCAGCGACTTCAAGGCGTTCTACGAAAAGGAACCCGGTCAGGTA
CCGGATACCTACACCATGAGCCACATTGCGGGCGGCTACGTGTTCGACCGCCAGGGACGC
CTGCGCCTGTTCGCGCCCTATGGCATGCCGGTGGAAAAGCTGTTCTCGGACGTGCAGCGC
CTGCTGCTGGAGCCGGCTCATCCGGCCGCCGGCAACGACGCACTGGCCAGCTGCCACCTT
AAGCACAGCGACGCACTCGCCGCCCGGTAATCCCAGGCCATGCGCGGCTGATGCCGCCTG
TTCGTCGCGCCCGCTGCCCCGGTGGGTGCCGACCGTTGGTCGGCACGCCCCCCACACCAA
TCCCCCGGCCGGCCAGGAGAGCCAACCGGCCGGGGGCGCCACTCAACGCCTTACTTGGTC
TCTTCCCACTGCACCACGTCCGGCTCGGTGGCGCGGATACCGGCGGTGGACAGCAGCCTG
GTGGTCGCATCCAGTGCCGCGTTCACCGACGGATACTCCACGATGGCCTGGCCCGAAGCC
TTCGACACCTTCACCACGGTGCCACCGGTGGCCGTAGCCGCGCGCTGGGCCGATGCCGCA
TCGGTGAAGAACACCTTGACCCGCGAGGTCGCCACCACCGGCGCTCCGTCGCGGGAGACC
GCCGCCGCGAACTTGCCGGCACCGGCATCAGCAGGCGCGGCCGCTGCGCCATCCAGCGAA
CGCTTGGTACGCGAACTGGTGGTCGCCGCCGCCGGCGGGGTGATCGTGAACTGACCGCCG
CTGGCCTGCTTCACGGTGGTCGAGGGGGATAGCTGGAAGCGTGTGCCGCCCACATCGAAC
GAGCGGCCGGTAGCGAACGCCTTCAGTTCCTGCGCATCCACGGTCGACAGGGTCCTGGCT
GGAGGGGTCTGCCCCGAGCTCTGTGCCCAGGCAGGAGAGGTCATCGCCGCGAAGGCGAGC
GTGCTCAACAGAATGGTGGTCTTCATCATCAGTGCCCCAGAACGCGGATCTTGAAGAATT
CGAGGTTGCCGCGCGAAGCTGCGGTCGCGGCCTGCCCCATGTCGGTCACTTCCAGCGTCC
AGGTGCCGCTGGCATTTTCATCCAGGAAGGCATTGCTGGACAGCAGGTCCCAGCTGGTGA
AGTTGCTCTGCGCGCCACCCGTGCCCGAACCGATCGCGGTGAACGCCGGTTGCACCACGC
TGCGGGTGCCGCTGGGCGACACCAGCACGAACTGCAGCTGGCGCGTGTTGCGGTGGTTGA
CCCGGAAGCCCAGCTGCACGCTTTCGATGTTGCGCGCGCCGTTGGCCAACTGGAAGGTCA
GGCGTGCGGCGGCAGCCGAGGTGTTGCCGATGGCCACGGTACGCGTGGTGTTGCGCCAGC
CGCTGTCGACCAGCGCACCGAGCGACTGGAAGTTCTCGGCGACCTGCACTGCACGTGCAG
CGTTGACCACGCCGAAGCCATACCAGTTGCTGTAGGCACGGCCGGCAGCATTCACCGTCC
AGCCCGGTACCAGCGTGCGCCCGTCGGCCAGCGTCACCGCCGGCTGGTTCGGGTGGTTGC
GGGTGGCGGTGGTGGCCAGGATGTACTTCACATCGCGATAGGACAGGTTCGGATTGGCTT
CCAGCACCAGCGCCGCCACGCCCGACACCATCGGTGCCGACGCGGACGTGCCGTTCATCT
TGGCGGTGTAGTTGCAGGTGCTGTCGATGGCCGACAGGTTGCTGTCCAGCGTGTTCTGGC
GGTTGGTGTTCTTGTTGCTGCCCTGCGCGCACCCGGTCACGTCGGTGGTGACGATGGCCG
GGTCGTAGGCGCGTGCCACCAGGCCCGGGGCGTACTGCGCCTGCAGGCCGTACTCGCCGC
CAAAGGCCGACACCCACAGCGCCGAGCCGGCGGAGGAATACGACGAGCGCACGCCATCGG
CGCGCACCGCGCCTACGGTGATGACGTTGAACAGGTTGTTGCGCGGGTCGCGGCCAGCCG
GCACGCAGCCGGTGTTGCGGTTCTTGGTGTCGGTGGTGCAGACATCCTGGGTCTGGCTGA
TCGAGGCATTGTTGAAGTTGTTGCCGGCCGACTTCACGTAGATGCCGCCGCGACCACCGC
GCGTACCCGACAGGGCTTGCTCATACGAACGAATCGTGTTTTCGCTGTACGCCAACGGCA
GGTTCGGATTGCCCGGGCCGGCGCCCCAGCTGTTGTTGAACACCTGCACGTCGGCCGACT
CCGCGCCGTCCCACCAGGCGTACTCGATGTTGCTCTGCTGGTTGCCCAGGGCTGAGCGCG
AAATCGGGTTGAAGCCCTTCAGCGTCGCCGCCGGGGCCACACCGCGCACGCCCAGGTTGT
TGGCGCCCACCGCACCGGCGATGCCACCGACCATGGTGCCGTGGTTGTCGACATCCGGGT
TGGTCGGGGTGGGGTTGTTCGAGCCATTGGTGAAGTTCTTGCCGGCTACCGCGGCCACGT
TGGCCGCCAGGTCCGGGTGGGCGATCTGCAGGCCATCGTCGACGATGGCGATGGTGACGC
CCTGGCCACGGATGCCATTGCGGAACAGGCCATCCACGTTCAGGTCGTTGCCGGCTACCG
GCAGCGTGTCGGCCGGGACCGTCTGCCCGGTATTGAGCAGGTGCCACTGGATACCCGCCA
GCGGATCGGCCTGTTGGGCCTGGGCGGTGACGGCCAGGCTGCCCAGCACCAGGGCAGTGG
CGAGGGCCAGGCGCGCAGAGCGCGGTGGCGCGGAGCGTTGCGTGTGTCGCTTCATACACG
AATCCTTCTGTTGTGAATCGGCATGGCAGGACGGCGGGGCGGAACTGCCCCATCGCAACG
AGCCAAACGCGACACAACGAACAACCCCCCTACCTCTTCACACAAACAATCTGCGAATGT
GCCAATTGCGTCACAAACGCTTAGTACGTCAGGTTATGACAGGGCATTCGAATGCCTTCA
CGCCATCTTCGCGCGTCTGCTTCGAGGGCCGGAAACGTGGTAATCACATGCAGATGAAGA
CACGCATGAAGAATGGACGCCAGCGTGCACGTGCGCGCGCAGACCAGACCCCGCTCTCGG
TTGCCGCCATCCGCAAGGTGGTGCTGTCCGTGCATACGCGCAGCCACGACTATGGCGACG
ATGCCGATATCGCCGAGTTGCTGCCCGAGCTGGCCGCATTCGGCATCACCACGGTGAAAC
CGCTGCGGCTGTTGATGAAGAGGCACCGACGCGCGCTGCTGCAGGAGGAACGGATCGTCA
TGCGCCGCGCAGAGACGCTGCATCTGCGCACCGAGTGGCGGCTCGGTGGCATAGACGTGC
ATGCCAACACCAGCCGCTACGCCATCGGCGGCCTGGTCCGCACCAGCATGGAACACGAAT
TCGGCTTCGAGACGATGCTGCCCTTCCACGAGGTGCGCGAGGACGAATCCGCGTAGCGGG
GTGCCTGCGCGGTGGGTGTGGCAGCCCCGCCGGGTATCATCGCGCGCCCTCACATCGCGC
TGTGTTACTACAGCCCGTGCACCCTTCCGCATCGGAGCACGATGATGGTCAACCCTCTGG
CCCAGGCCCATCGCGGCCTCGGCACCACGCTGTTCAGCCTGTTGAACCCGATACCCTTCG
GCTTCTTCGTCGGTGCACTGATCTTCGACGCGATCTACCTCAACAGCGCCGAGGTGATGT
GGGGAAAGGCCGCCGCCTGGCTGATCACCTTCGGCCTGCTGATCGCCATCCTTCCGCGCC
TGATCAACCTGTTCGCGGTCTGGCGCCGCAACGGCACGGCCACCCGTATCGACCGCATCG
ACTTCTTCCTCAACCTGGTCGCGGTGGTGCTGGCCATCTGGAACGCCTTCGTGCACAGCC
GCGATGCGTATGCCGTTGCAGTGCCGGGCACGATCCTGTCGGCGCTGACCGTGGCCCTGA
TCGCGCTGGGCCTGATCCTGCTGTCACTGCAGCCGCCGGTGCTGCAGGGAGGTCGTCATG
GCTAAGCACATCCTGCCCACCGTCGCCGCCTTGGCATTGGCCGCCGCCCTGTCGGCCTGC
GCCGGCAAGGCCGAGTACCATCCGGCCGACCAGTCGGGCCCGCAGCCGCCGCTGCCCAAG
CCGGCCAACTTCCTGATGCCGCCGATGCAGGTGCCCAAGGGCGTTGGCTGGGCTGATGGA
CAGACCCCCACGGTGGCCGAGGGCCTGAAGATCGAGCGCATCGCCGCCAACCTGCAGCAT
CCGCGGCGGCTGCTGACCCTGCTCAACGGCGATGTACTGGTGGTGGAAGGCAACGGCCCC
GGCGAAGAACCGGTCACCACGCCCAAGCAGTGGATCGCCGGCAAGGTGAAGGCGCGCTCG
GGCAAGGCCGGCAAGGGCGGCAACCGGGTCACCCTGCTGCGCCGCACGCCGGGAACGAAC
ACCTGGACCCAGCATGTCTACATCGAAGGCCTGCATTCGCCGTTCGGCATCCAGCTGATC
GGCGACACGCTGTACGTGGCCAACACCGGCAACATCATGCAGTACCACTACGTGCCTGGT
GAAACCCGCATGTCCGACAAGGGCCGCGAGTTCACCGACCTGCCCAGCACCATCAACCAC
CACTGGACCAAGGAACTGCTGGCCAGCCGCGATGGCCGCAAGCTCTACGTGGGCGTGGGC
TCCAACAGCAACATCACCGAAAATGGTCTGGCCGTCGAGTACCGCCGCGCAGTGGTGCTG
GAAGTGGACGTAGCCACCCGTGGCAGCCGTATCTTTGCGTCGGGCATCCGCAACCCGACC
GGCCTGGACTGGGAGCCGAGCACTGGCACGTTGTGGGCGGTGGCGAACGAACGCGACGAG
ATCGGTGCCGACCTGGTGCCGGATTACCTCACCTCGGTGAAGGAGGATGGCTTCTACGGC
TGGCCCTACAGCTACTACGGCCAGCACGTGGACGAGCGCGTGCAGCCGCAGCGGCCGGAC
CTGGTGGCCAAGGCGATCACACCGGACTACGCCATCGGCTCGCACGTGGCACCGCTGGGC
CTGTTGTTCTACACCGGCCAGGCATTGCCGGCGCAGTACCACGGCGGCGCCTTCATCGGC
GAGCACGGCAGCTGGGATCGTTCACCACTGAGCGGCTACGAAGTGGTCTACGTACCGTTC
AAGGACGGCAAGCCGACCGGGCGGCCGCAGACCGTGGTCAGCGGCTTCGCCTCGAAGGAC
GAGAAGACGCTGATGGGTGCGCCGGTGGGCATGGCGATGGACGCCGAAGGCGCGCTGCTG
GTGGCCGACGACGTGGGCGACGTGGTGTGGCGGGTGTCGGCCAAGTAGCTGTGTAGCGTC
GAGCCATGGCCGAAGAACATCCGGTAGAGTCGACTGTCAGTCGACTCGCGAGCGCAGCGC
GTGCTTCCCCGGTAAGCAGCGAAGGGCAGCCGACTCCACCCTGTCGAGTCCGCCCTGCCG
GTTCTGCCACCGGGTTCAGCGTGCCCGGAACCCGCTGAACACCGACTCGGCGGCAAACCC
CATGCCACCCAGCAGCACGCCGAAATACACCACCGTGGCCACCACGAAACCATAACCGGC
AGCCACCGCCGCACCATCGCGCTGGATGAAGCCAATCGCAAACGACATCAGTGCCAACGC
GGGCAAGGTATTGCTGAAGGGAATCGGCCCAGCCGGGGCCATCAGCAGCAGGGTGGCGAA
CACCAGCATCAGGTTGTTCAGGCGCATCATCTTCTTCGAGCGCACCATCACCGCCAGCCG
CATCGGCCGCGACAACCGCTCCATGCGGTGCACCCACTTCAGCGCACGGCCGAGGTTGGC
CTTCAGCTTGTCGGTGGCGATCTCGCGGCGCGCCAGTTTCTGCGGTACCCACAGCGGGCG
GTTGCGCACCCGGCTCAGGCCGATCAGCAGGATCGAGGCGCCAAACACGGTACTCAGCCC
CGGAATCGACACCGGAATAATGAAGATGGCCGAGAGCAGGATCACGATCAGCAACAGGCC
TTCATCGCCCAGCGCACTGAGCAGGGTGCCGACCCTCACCTGGTCGCCGGGCAGCTCGTC
GATCATCTGCTCGATCTGCTGGGCCAGGGGGGCGCTGTCGTCGGTTTCGGGGGCACGGTA
GGTCATGCGTCGCAAGCTTCTCCAGGGAAGGGCGGTCAGCGGGCCGTCCTGCGGTGGGGG
ACGCACAGGATCCTGCAGTATCCCGGCCAACGTGGGCAAAGAGGTGAACCGGGCATGAGG
GGTTAAACTGGCGTGCCCCGCACGAGTTGAACGCAATGGACATGGGCCGCAGGCAATCGA
CCATCGAACTGGTCGCCATCGACATGGATGGCACCCTGCTGGACCCGTCGCACCAGCTCA
CCCCCCGCGCCAGGAAGGCCATCGCGCAGGCGCGGGCGCTGGGCGTGCACATCGTGCTGA
CCAGTGGCCGCCCGGTTCCGGGCCTGGCGCCGTACCTGCACGAGCTCGGCATCACCGGCA
ACGACGACTACTGCATCGCCTGCAATGGCGGCCTGGTGCAGCGCGTCGGCACGCGCGAAA
```
