## Supplementary Table S1 and Table S2 for "*Stenotrophomonas muris* - First discovered as an urgent human pathogen with strong virulence associated with bloodstream infections": WGS-data-S1.txt (part 4 of 6)

```
CCGTGGTCGAGTATCCGCTCAGCTTCGACGATTTCCTGTTCTGCGAGCAGGTGGCCCGCG
AAGTGGGCGTGCACTTCCAGGCGCTGGACAGCCAGCGCATGTACACGCCCAACCAGGACA
TCAGCTACTACACCGTGGCCGACTCGCATCTTTCGCGGATGCCGCTGTCCTATCGCCGCG
TGGAAGACATGGACCCGTCGATGTCCTTCATCAAGCTGATGATGATCGACGAGCCCGAGG
TACTGGATGCCGCCATCGCGCGCCTGCCCAGCGAACTGACCGAGCGCTTCGCGGTATTGA
AGAGCGCGCCGTACTTCCTGGAAGTGTTCGACCACCGCGCGGGTAAGGGCCCGAGCCTGC
AGAAGCTGGCCGAGCACCTGGGCATCGACCGCGCCAACGTGATGGCCATCGGCGACCAGG
AGAACGACTTGACCATGTTGCAGTACGCCGGCACCAGCGTGGCGATGGGCAATGCCATCG
ATGCGGTGAAGGCGGTGGCGCGGTTTGAGACCAGCAGCAATGCTGATGACGGCGTGGCGC
GCGCCATTGAGACCTACGTATTGCGTTGAGGCGCCAAGCGGCGCTCAGCGCCTCAGGCCC
AGCACGCAGTGCGGAGCATCGCGCTGGCTGCGGACGATGATCTCCTGCGCTCCTACGGTG
AGCGAATGGTGCTGCTCGTGGTTCCGCGCGATCAATGGCGCACCATGGCTGGGTGGATAG
ATGAATGGCTGCAGGGTGTAACGCATAGCCAACCGCTCCAGTGGGAAGCATGGCGTATCC
ACGAACGTGACGAACAGAAGGCGGATTTCATCGTCCTTGCCGCGTATAACGCGATACTCC
ACGTTATCGATGGCAAAGCCATCGGCGGTCAGCATCGGCTGTGACCGGTAGATGCGCGGT
CCTGCATCCTTCTCAAATGAAAACGGCGCGATGATGCCCAGCTCATGCAACTGGGCCGGG
CTGATCGGCGACGGCGTGGTGACGAGCGCGTCGATCAGGGCATCCAGCCGCTGTGGGGAA
CGCACTTCAACTCTGTCGTGCGATAGCGCAGTTTCCATGCACGAAAGCGACATCATGCCA
ACGGTGGCTATTGCTTTCCAGGTGGTCCAGCGGATCATCAAGGCTCCTGTCAATCTGGAA
TCGGGTATCTGAAGATACCGGACAGGACGATACCTGCGTATAGCCGCGCTGTACCACCGT
GCAATAGCGAATGCGGCAGTGCGATGCAAGAATTCCGCACGTCGAAATCACCCCATCGAA
TTCTGAGGCAGAGGATCGTCTTCCTCTGCCACTGACCGGCGCGCACTACGCCGTCACTCC
CTCAACGCGATCGCATCGCCAGCCAGGGCGCCGACACCGGTGCTGCAACGCGCTGGGCGT
GCGCCTGCGCCGCTCTCTCCCTGCACCCTGGATCTACTGCCATGAACACCCCACCCACGA
CGCGCCTCGCCCTGGCCATCATTGCTGCCATCGCCGCACCTGCGTACGCCGCAGAAACGC
ACGATGCCGCGCACGACTCGCCCACCACGCTCAACGCCCTGCAGGTGATCGCCACGCCGC
GCGGTGCGGCCGTGGCACCGACCCAGGTGGTCGGCCCCAACCGCTACATCATCAAGGCCG
AAGACCTCGACGCGATGGTCACCGGCAACAACGGCCTGGCCATGCTGAAGCAGGTGCCGG
GCGCGAGCTATACCGCCACCGACGGGCTGGGCCTGGATATCTCGGCCACCAGCCTGTTCG
TGCGCGGCTTCCGCATGAACGAAATGGGCATCACCTTCGAAGGCGTGCCGCTGAACGACA
ACGGCTTCCTCTCGCTCACCGGCACCAGCGTGGTGAACGTGGGCGTGCCCGATGGCATCG
GCGCGATCACGGTCAGCCCCGGTGGCGCACCGGTCAGCGTGTTCTCCAGCAGCGTCAACG
GTGGCAGCCTGGAATACCGCCTGCGCGAGCTGCAGGACACGCCCAGCCTGCGCGTGAAGC
AGGGCGTGGGCAGCAACAACACGTTGGTCACCACCGTGTCCGGGCAAAGCGGCCAGCTCG
GTGAGCACGGCCCGAAAGTGCTGGTCGACCTGCAGCGTGTGTCCGCCGACAAGTACCAGG
GCGAGGGCACCCAGAACTTCCTGCGCGGCGACCTGAAGCTGCAGCAGGATGTTGCCTGGG
GTGACTTCACCGTGTTCCTGTCCGACAGCAAGGCCAAGGTCTGGGGCTACAACAACATCT
CCTTCGACATGATCCGCAAGCTGGGCTGGAAGGCCGACATCTTCTATCCCGATTACGCGT
GGGCTTGGTACGTGGCCTCGCCGGAGAACGCGGACAAATCCTGTGGCGCCTACACCTGCG
GTGAGCTGTCCGAACTGATTCCGTACGACACCGGCCAGACCACCCGCGACCGCGTGTCTT
CGATCAACCATCGCTTCCAGATCAGTCCGGCGCTGAGCGGCAACGTGCAGCTGTACAACG
CCAACAGCCACACCCAGGCCACGTTGACCGACCCGACCGTACCGTCGCCCAACGGCGCGC
CGTTCTCCGAACAGGTGCAGACACCGCGTGTGAATCGGCTGGGTGGCATGGTCAACCTGC
AGTTCGAGACCGGCGCGCACACCTTCACCGCCGGTTTCTGGCAGGAGAAGAGCAAGGCCG
CCGCCAAGACCGAGTGGTACCAGCAGCCGCTGCTGGGCGAGGGCCCGCCGCTGAAGGCCA
CCGGTCCGTTTGATGTGTACGGCCCCGCGTTCAAGACCGACAACGCATCGAGCTGGGTGA
CCCGCTCGCGTCAGTTCTACCTGCAGGACGACATCGTGTTGAACGACACGCTGAAGCTGG
GTGTCGGCTTCAAGGCCGTGGATTTCCGCACCAGTGGTGGCGGCCTCGGTGATGCCAAGG
ACCGGCCGGTGAACGGCACGCTGCGCGCGAAAAGCAACTTCCTGCCGCATGTCTCGCTGT
TCTGGAGCCCGACCGAATCCACCGATGCCTTCATCGACCTGGCCAACACCATGAACGGCT
ACCGCGTCGCCCAGCGCGGCAACATCGGCTACACCGCCTCGGCCTGGACCATCACCGACC
AGGAAGAGTTCGATCGCGTGGCGGGCACGCTGCGTCCGGAGAAGAACTGGAACCTCACCG
TGGGCGCGTCGCATCGCTTCGACCGGCTGACGATCACCGGCGACGTGTTCTACAACGACA
TCCGCAATCGCCTGCTGTCGGCGGCCATCGGCACCCAGTTCGCACAGATCAATACCGTGC
GGCTGATGCCGAAGATGCACGTGATCGGTGCCGACCTCGGCATCACCGCCGATCTGAGCG
ACCACCTGCAGTTCTACCAGGGCGTGGCCGTGGCCCGTTCCTACTACGACAGTGACTTCG
TGGTGGGCGACACGGTGTACCCGATCAAGGGCAACGCCCAGCCGGGTTACCCGCAGATCT
CGCTGGTCAGCGACCTGTCGGCGCACTTTGGTGACTGGCGCTTTGGTGCCACCAGCACCT
CGTACCTGCGCCAGCCCTTCACCTACGAGAACGACATCCGCGTGCCGACCTTCTGGCAGG
TCAACACCTATGCCGCCTACCGCTTCGGTGCGGACAGCGCCGTGCCCGGCCTGGAGCTGC
GGCTGGACGTGAGCAACCTGTTCAACCGCCACAACATCGGCACCGCCACCATCGCCGGCT
CGTCGTTCTCGGGGGATTACCAGACCCTGCAGCGCAGCGCGCCACGGCAGCTGATGTTCA
GTACCTCGAAGGCGTTCTGAGGCGATGAGGGTGGGGTCAGAGCCCTTTGCTGCGCAAAGG
GATCCGACCCCGCAGCCACCCCGTGATCGGGGTCATACCCCTTTGCGCAGCAAAGGGCTC
TGCCCCCCAAAACCCGCCTAGAAACCCGCCTTGCGCAAACAACAGGGGTTTTCTGGCGGC
GACGCAAGGTTCCCACAATGTTGCTGGGTCATCCTGTTGGCATGGCACAGCACAACCCGC
GAACCCCGTTGTTCGGCATCCGGGGCCCAGGACGGCCCCGGCAGGCTCTGTCCGTGGCGC
CGGCTATCGATCTGCAGGCCGAGTACCAGTTCTGGCAGGTCTACGAACGCGTGGTCCGCC
CGCTGCCCGGCGGTGGGCTGCCGCAGGCGTGGCTGGTGTGCCAGAAGGTGTACCGGGACC
GGTGGCAGCACCCGGACGACAGCGACGAGGCGGCGTTGTCGCGGGTGCTGTTTGGCGGGA
ACATGACGGCTGACCGGGCGTCGGAGCTGGCGGAGCTGCACGCGCTGGTCAGCCGTCGGG
TGGCGTCGCTGGCGAAGCGTGGGCGGGTGGATTCCGCGGCGTGATGCGCGGGGGCGGCCC
CGGCGTGCCGAGCTGCCATGACCCGCTCCGGCATCATCGCACCATCCGTCGCCATGACCC
GCTCCTGGTAGAGTCGACTGTTAGTCGACTGCTCTTCGCGTCGGCCCACCAAGATACCGC
GCTTCGCGCGCGAGTCGACTAACAGTCGACTCTACCAACGACCACTCGGAACGGTGTTCC
TAGGGCTTTCCCCGATCCAACTGCCGATACCCGATCGCCTCAGCCAGATGCGTGGTCTGG
ATCACCTCGCAACCCGCCAGATCCGCAATCGTGCGTGCCACGCGCAGAATCCGGTGCATC
GCACGTGCGGAAAGCTGCAGGCGCTCGATGGCCTGTTCCAGCATGTCCTGATCGCTTTCG
CTCAGCTTCGTGCACGCCCGCAGCGCCGCCGGCGGCAGATGTGCATTGAGCGCGCCACGC
GCCTGCTGCCGGGCATGGGCGGCTTCTACCCGTGCACGTACCGCAGCACTGGGTTCACCC
AGCGGCGTGCTTTCCCGTAGCTCCACCGCATCCATGCGCGCCACACTGATATGCAGGTCG
ATGCGGTCCAGCAGCGGGCCGGATACGCGCGCGCGGTAGCGGTTGATGCGCTCATCACCG
CACAGGCAGCGGTTGCTGCGGTCGCCAGCCCAGCCGCAGGGGCAGGGATTCATCGCCGCC
ACCAGCTGGAATCGCGCTGGATACTGCACGCTGCGTGCCGCGCGGGCGATGCGGATGTGG
CCGGATTCCAGCGGCTCTCGCAGGGTCTCCAACGCACTGCGGTTCCACTCCGGAATTAGG
GTAGCATGGTACATGTAAACCCCCGAGGAGTGCTCAATGCATCTGCTGCGGACTTCAGAG
ATCCCGCTTACCGAGCTGAACAAGCTCATTCCGGCTTCTGCGGCGCTTGAAGAGACTCCC
CTCCCGAGACTCGAGCCCCGCTTCCCCCTTCTGGTTTCTGAAGAAGGGCAGCTTCATTGG
GGGGCCTTTGCGTTTCTCCTGGACACATTTCGAATCGACTCCACCCGTAGCAGGGAGAAG
ACGCTCTCCACTTACGCCGAAGGGCTGAAGAGCTGGCTGGAATTCGTCGAATGCAACGGA
GGCGACTGGACGAGGCCGACTGCATTGCTGCTCAGCGAGTACCGTCGCTTCTTGTCCGCG
GCACCGAATCGAAAGAGAAGACTAGCTAGCGAAACGATCAACCTACGGACGACCACCGTT
CGAGAGTTCTACAAGTTTCTGGAGCATTGGGACGGTGAGGGCCTGGCAGACTCAGGCGGG
TCCTGGGAGACGGAGCCGATCAAACAGTTCCTCGCTCGAACTAGTCGGCTGCGGCGGGCA
AAGGCTTACAAGAGAAAAGTGCGTGCCATGAGTCCGGAGGAGACTTCGCTCATGGCGGCA
ACCCTGAAAATGCCTTACTCACTGATGTTCCTTTGGACTCTCGGGACGGGCGCTCGTCGC
ACCACCGTTGCAGATCTCGATCTCACACAGCTTCCAAAGAACGCACTGAATGTCAACTAC
ATCGAGACTCGGATGAAGGGCGGAAAAGTCATCAATCTGGTGGTGACCTCCCGCTTGGCA
CAACGAACACTCGATTACTGCCAGACAAGTAGGAACAAGGCAGCTGCGAACTCCACTGAG
AGAACAAGCCGGGTCTTTCTGAACTCGAGAGGCAGGCCGGTCACATCGAAGTCCTACTAC
CAAGCCTTCAGGCGAGCTGCGAAAGTGCTTGGCCTGAACGTGACACCGCACATGTCGCGA
CATACCTTCGCCGCGCATATGAAGAGTCGTCTCGAGGAGATGGAGAGGCGAGGTGCAAAC
ATCAACTCGATCAAGGTCATTCAGCATCTTCTTGCGCACAACAGTGCAGAGACAACCGAG
CTTTACTTGGCCTCCGTCAGCTCCATAGATTCAGGCACGCTTAGGGCAATCCTTGAGACA
GAGGAGGCATTGGGATGAGTGGCGTCTCGGAGGCCGTCTTCGCCGGCGATGCGCCTGGCG
ACCCAGTCAACATCTATGACTTCTCCCGGCTAGGCCTTCCCCGCAAGCCCACTCACGCGT
TGCTGAATGCCTTCACCGGCGTGACCTCTACTTGCAGGGTGCAGAGTCGAAAGCAAGCAT
GGGGCTCAATCCGAAAGTTCGCAAACTTTCTGACCGAGCTGGACGGCGACCCGTGGAAGA
ATATGAGGTCCTCTACGATCTCGCAGAGATACGCGGAGTGGCTTAAGGCGAGGCTCTTGC
TAAAGACTGGGGGAAGCCATTTTAACCTGCTTCGACAGATATATGCTTGGCTCGCCACTA
ACGACACCGAGAACTCGGTGACATGGATGAACATATACTTCCCCCGAGGTCAGTTCCAGA
GGGAAGAGGAGTGTTCTCGAGAAAACATCCTTTCCGAAGAGGAGATGCGTGGCATTCTCA
TCGCTTCAAAGAAGGGGATCGATGAGGTAAGGGCGCGTACAAGGGTGATGGCGTCATTGG
CAAATGGAGCTGATGTGCAATGCCTTACAGCCAAGGATAGAGCTGACCTAGATGGCATGC
GCCGAGGGATGGCCCAAGGCGTACTCGGAAAGATAAATCTCTGTGCGGCGGGCTTTACGC
CATACAGCGTAAAGTACCGGCCTCTAAAGAGGTACCTATTTCTAGAGATCTGCGACTACA
TCCCATACCTGCTGTACATAGCAATCGAAACGGGCGGGAATCCTGGGGGTTTGATGGCCT
TATGCGTTGATTGCATCAGTGATCATGCCGTCGACCCATTAAAGAAAGAATTCACCTGGG
ATAAATTCAGGGCGACTGAGCAGAGCTCGGCTTCAGTCAGTACCGAAGGTGCGTACGCCA
TCCCAAAATTGATCGGCGAGGTAGTCGAATTCACTTCGGTACTTCGTATCGCTGCGGGTG
CTCGTGCGGACACGGTCTTCCTTAGTTTGTGTCGTGGCAGCATAGGTCGCGTGTCGATTC
AGTCATGGCACAACGAACTGGCGCTGTTCATAGACCGGCATGGCCTACCCGACTTCAATT
TTGTTGACTTGAGGTTGTCCGGCGCGAGGCTCCTTGGGAATCGAGGCGAGAAGATTGAGC
GAGTCCAATCCGAGCTTCAGCACAAGAATTCCAAGACCACCGGCCTCTATATTAGGTCGC
CTGAGCGCAAGGGGGCCGCACAAGCGAAATTGTTGGGATTTATGGGGAAGGTAGTCCAGT
CCGCAAAAGCGGTGGGCTTGCATCCAAGAAACTACGAGACTACCCAGGGTTACGACTGCA
CCGACGCGCTCTCAGGTGAAGCGCCCGCATCCAAGAAGGGTCAGAAGTGCCTGGATTTCC
TTTACTGCGCCTTCTGCCCCAATAGCGTAGCTGTGCTGGATAGTCCGCGGCACGTTGCAC
GCATGATTGCTGCTCAACGGGAACTTGACGAAATCAAGAGACTGGCGGTGACCTCTCGTG
ACGTGGCTGCCAGGTACAAGCACGCGTACGAGAATTCGCACGAAATCCTGTCTGCGTTGC
TTGGCAGGGTTACGAAAGTGGTTCTTCGTGAAGCAGAGAAGCTCTCCGTATCTGTCCCTG
TTATTGGTCTGGAGTAGCCATGAAATCCTTGCGCCAAGCCACGCCGCCGGTCAGCGAATT
GTCTCTCGACGGTCTCGGTATCAACTTCGAGGATGATGAGTGGTTCCTCAGACGAAACGT
TATCGACGGGATTGTGGAGACGCGAAGGCTCGATTTCTCGTGCATCCCTGATGGCTGGAA
AGTGCCGATAAAGATCTATTTGGCACTTGCTATGCTTGGTAGGCTGGAACGATCGACACG
CTATGCTCTTGTCCTCTACGAACGATTTATCGTCCTTAGAAGCTTTGCCGTTTGGTGTTA
TGAGGAAGGCGTGGATTCGCCAAGCGATCTGAGTCCCGAGCTCATTTGCCCATGGACCGA
TGCTAGTCGCGCAGTCGGCCGTGTGGAGGCGGGTGCTACTCGGATGCGGGCCAAATTCAT
CTGTGTCGAGGATTTTCTACTCAACGTGGGAGATGTGTCTGCAGTAGTGCGCGCAGAGAT
GGTCCGCGTAGGAAAAAGGATGTCGAAGGAGGCATCAGTTGCAGCTAAGAAAAGAAAGGT
GGATGACGACCTGAGTGAGCAGGAATGTCTCATGCTCTTGGCAGATGCAATCAAGCTAAT
AGAGGAAGATGGGCCCACAATAGAAGCCTTCATGGGTGAGGTAATGGCGATAGAGGCTGG
GAGGCTGTGCTCAGCAGGCCGAAGGATGAACTCCTTCTACATCGCTAAGCGATCTTTGCC
CTTCAATGGTTTCAGGTCAAAAGCTCTAGCTAAGTTGGATCCAAGAGTTGGCTATGGCGA
GCAAATAATGCTGAAGATCGCTGAGGGAGCGGCGATCTTCATTATATCTTTGCTCAGTTC
CATGAGGCCATCCGAATCTCGTCGGCTCACGACTGCAAGCGTAAAGCCATCCAATGCGCT
CGGTATGCCGGCGGGTGCAGAGACCTCCGATTTGATCGAAGGGGTTCTGAGCAAATCTGG
TAGGCCGCATGAATGGGTCGCAGCGCCAGCAGTCTCTGACGCAATTGCATTCTTGGAGCG
ATTGGGGCGCCCGATTCGTGATCATGTCGGGACCGCCGCGCTCTTCGTGCTGAATATGTA
TAGAGGACGCGGACCGGCTGAAGCTCGAGATGATCAGCGTGGTGCTAGAGTCGATGGCTA
TGTTGCACTCCGCAGGAGCATGAGAGCATTCGCTGAGGCTAGTATTCCTGGGCTTGATTC
TGAGAAATTGAACTTTCGACCATTACGCCGATTCATGGCGCGCTTCATTGCGCGGCGCGA
CCGCTCGAGTTTGGGTGCTCTGGCATATCAGTACGGACACTTGGAAGCCAGGATCACTGA
CACCTACTATGTTGGTCTGGATCGTGATCTCTCAACTTTGCTTGAGGAGGAGAACGCAAA
TGAGGTAGTGAGCGCTATGGATGATTTGATTAGTGCTGAGCACGTCTATACGAACTTGCC
TACACCTGTTATCGCGGAAAGCATTTCACGGATGAACGGGGTCTTGGAGCGAGCATCGAC
AAATCTTGAAGTGATGAGGATGCTGGGTGCCGGTGTGGTACTCGGTCCTTGCGACTGGGG
CTATTGCTTCTATCGCGAGGCGCGAAGTCGCTGTGACGGCGATGCGAATGGCCCAAATCC
CGGCAAGCGCACTCCTTCCACATGTGCTGGTTGTCTCAACTTTACGGCTACAGCCAAGCA
CGCCCCTTGGTGGGAGTTGCGAAGGCAAGATCTGATCAGTTTCCTCAAGCTGAGGGGAAT
TCCCGAGCAGTCTCGTCGCATTGCTGAAGAGCGCCTGGCTTCGACGGAGCTGATCCTGAA
GAAAATAGGGAGTAGCCTCTGATGCGCCAGATAGTTCTAGCCGAGACTGAGGCGCAGATT
GCTCGCTGGAGGGCGGGTGGCCCTAAGCCTACGGTGGTCTCCATCGCTTCCGCATGCGGT
ATCAGTAGACAAGCTTTCTATAAATCACACAGAGTGGCCTTGGGCAAGCTCAATGATGCG
GTATCTGCGCAGGATGCTCCGAGCGCCCGGGCGGCTGATGCTCTGAAGCTGGAGATGTTG
AGAGTCAGATATGAATCTGAGAAGGCGAAAGTGAAGGTACTTACAACGCTGTGTGGGGAG
CTGGCCTGCGAGCTGACAGATGTTCGCGAGAAGCTCGCGCAGGAGCGTGCGCGTAGTGAC
AGGCTCAAGCGGCGTACCGACAAAGGACCGAAGCTAGTTCGATAGTTGGATCCTCATCGG
TAGTCGTGTCGCTAACGTCACGACCCCGCGTGCTAGCGCCAACTTGCTGGCGTGACTGGT
TGGCCCATCAAAGGCCAGCTGATGTAAGTAAGGACGAAGCCGGCACATCCAGAGCCGTTG
CAATCCGGATGATCGTGGAGAGCCGGCAGTCCTTCTTGCCTTGCTCGATATGGCCAAGCT
GCGTCCGATGCATACCGAGTTGAGCTGCAAACTCTTCCTGGGAGACGCCCAGCGCCAGCC
TGCCCTCCTTAATGGCAGTCCCTAGAGCTTGCTGGGGCGGTGGCGCTTTCACGCCCTAAG
CTTTCGTCGTGCAGTACTTTTGGTCTACAGTACTTACGGTAGCGTCCGGCCGGCACTGGT
GATCGAGGCCTTGGCGCTGGTGACTGTCCCGTAACCTGCTGGGGTGCTGAAATGAGCTTC
TTCTTGGTGGATTCAGACTCAGAGTTCACGTTGGAGCTCTCCCTAACCAAAGAGTCGGAG
CTCGACCTACGTCGTCAGCTCGAGAAGCTCCAGCAGGGAGGCCATTCAGGTGCGATCTCG
AGGCGACTGGCTGCCGAATTCTCGCGCCTGGTGCCGGAGCTACTGGACTGGGACATAAAG
CGGCCAACCAAAGCCCAGATCGCCTATGCAAGATCAATCTGCTATCGATTGAGAATCGAG
CTGCCATTGGAGGCCATGGAGTCAAGGCAGGCCATGCACCTATTCATTTCCTCTCGCGGG
GCGTGTTCCCACCAATCTCTCGAGCCCTCTATTGGGGATAGCACTTAGCACTACTAGCTG
GGACGTGGATGTCCTCGAAGGCTATCAATCGCGTTCCGCTACCCTTGACGTAAGAGCACG
CGCAGATCCTTCCGCATCCTGCAGAAGCTTGGGTCGATCTACATCGACCAAGTCGCCATC
GATCTTGACTACCCGTCCGCCGATTATCACTGTGTCAACGTCGCTTGGGTGTGCCGAGTG
GACCAGCAAGGCTGAAGGGTCTCCGCCGCCAAAGCCTGCGAGATTCAACGAGTCCAAGCG
GATGATCTGCAGGTCAGCGCGCTTACCCACGGACAGTGTGCCAATTTCGCTTGCCATACC
GACGACCTCTGCGCCGCCTATCGTTGCCAATTCAAGCAAGGACCGCGCATCCGGTGCCGT
TTCGCTACGTGCCCCGCCACTCCAGGTAAGGGATGCAAGTCTCATGGTGGCGAACATCTC
CGCGCTGCCAGCTAGCGAATTACCATCGATGCCGAGCCCTTGCTTACTGACGAGTGCGAA
CTGATCAAAGCGGGTTAATCCGTATCCAACGCGCTGTTCGCTGATAGGCGTCACGGCCAG
GCTGCTGCCAGCTGCCTCTAGAACTCTGAGTTGTTCCGCGCTGGCATCCGGGGCATGAAC
CACGGTCAGGTTTGGATATAGGTACTCACGCTCAATGAGTGCATCAAGCATTGGGCCAGG
TTCGCCACTCACATGCACCTGGATAGGCAGTCCCAGCTCATTTGCTGTATCGAACTCTTG
CTGACGCATGGCCCAGTTGCGAGCATCGGTACGATTACGTGGTAGCCGCCACGCCAAGCC
GACGCCCACTTGGGCACTCTTGTCCAGCCTAGAGGCAATAGAGCGAAGTTGATCGAGATT
CATCGGGTGCTTCGTGGTCTTATCTGGTCCCCCGTAGTACAGCGTCCCACGAATTCCAGA
TCGCTGAAGTGCGCGCAATCCCGCCTCCCCATGCGCGGGGCCAATAACGTTGTCGAATAA
GTCTGCCGTGGTGGTGATTCCGCTGCTGATCAGCTCCAGTGCACCAAGATGCATTGCGGT
TTCGACATCATGTGGTGTCATTGATCCTGCAAGCTTCGAGCTCACAGGAAAGAACTGACC
TTCCTTGTTCCGGAACTGACCACGCATTGTCGTGACGTAAAGATGGGAGTGGGTGTCAAC
GAATCCCGGCAACACGATCGCACCCTTTGCTTGGATGCGCCTAGCGGTGCCCGCCTTGAG
GCCTCTGCCGATGGCAACAATGCGTCCTCCCTTTATCAGAACGTCAGTCTGTTCTAGATC
GCCGACGCCGGGATCCATCGTCATCACATATCCGCCTTCCACCAGAATGTCCTCGGCGTA
TGACGTCGAAACGGCAGTCAGAAAGACGGAGCTGGCAAGAATGGTCGCGCTAGTAAGCCG
CATGCGTACGTCCTCAGGAAGTCGTGGATGACTAGATTGGCTGCGGTCGCTTTTTGAGCA
TTATTGCCATAAGGAATCTCATGCCAGCTCACACGAGCTTCATATGGGAGGCTCTGTCGC
CGCCCAAATGAAGTAGAGAACTTGAGGGGGAACTAGCAAGCGATACGGGCACTACCGTCA
GACATGTTTTTGGTTCTGAAGTAAGCTACTTACGCCGAAAGGCGTGCAGAACCGATGGCG
CGCAAGCGGATGATCACCTACCTACGCTTCTAGCGGCCTCAGAACGATACGGACGTACGG
GCACCGATGATGACGACATCTCCACGGTCTCCGTTGCCGCCGGGCCTTTTGATCCACTGG
AGATCTGGGCTGAATGACAGGTGCGGCCCGAGTTTCACTCGGTAGTAGAACTCCGCCGCG
AACTCATCGTTGCCTGGCCGGACGCCAGATCCGTAGACTTCCCGCAAGCGGCGGTCTGCT
GAAACCCGGCTGTTCAGATGGCTGGTTGCGATGGATAGGCCTAGCTCGTCATCCGGCCGT
GTGACGAAGCCTGAGAGCGACGCGCCAATAGCAATCGTGCGGTCAACGGTGCTCGTTCTC
CGGTCAACCACTGTGCCATTGAGGTACAGGCTCAACCGTCTCTGGTAGCCCTCATGGGAT
AGGTGGACGTCGTGCACCGCGCTGAGGCGCCCGGAAGCTGTGCTATCGATGATCTTAGAC
GCCTAAGAAATAGCGTCCAGCACTAAATGGCACGTAGCCCGACCTCCTCAGGAGCACCGG
CTCCGAGGCGCTAGCACTAGAGAAGAACTCGGCCGCCGCATGGTCATGGCGGCCGCCCGC
TTGCCCTCGGGAGGACATGATGGTCGCTACAGTGCGAGCATTAGTCGGAACCGCTAAGCT
GGCTGCCCTTATCCGAGTGTAACAATGGGGCGCTGCCTTGCTTTCATTGCCATTTTTACG
GGGCACGGAGAGGCTGGGATTGCGCAGCATTCCGCGCACAACCTGTGAAGAGAGGCCCTA
ATGAGCACTTTTGCGCGCAAATGAGTCACATGCCAGTCCAGTCTCCTGAAGAGATTGCGG
AAGCCCTGGGAAAGCGGTTGAGGGCGCGTCGCCTTCTCTCCAACGTGTCCCAGGCAGCGT
TGGCCGATAAAGCCGGGATCTCTCGCAGAGCATTGGTGCAGCTTGAGAGTGGGCAAGGAT
CAACGGTTCACACGCTGATCTCTGTCCTCAAGGCATTGGGATTAGAACAGCACCTGACCA
CGCTAGTACCAGTGCCCACCGTTAGTCCAATGGCCATGCTGAAGGCTAAGCGATTGCGCA
GCCGGGCGAGCTAGAGGTTGGAGCGGCCTTGGGTCGGCGCCTGCGCTGCACGAGTAACAA
TTCCCCGACATTGGCTGATTACTTGAGGCTCGAACCAGTTGCAAGGTCCTTGTGGTCATA
GCGCTCCAGGTGGTCGATAGCACACCGAACTTCGGCCGACCTGGCGCTTCATTCAGTACG
CGATTTCGGCTACAGAAAGAGCCGTAGTGTATGGAAGGACATGCCGGGACGGCTTGCGCC
CAGTATAGCGTCGGCCGTTCATAGGGTTGAGGGCCGAACGCCGCCATGGCGGTCGCGGAT
AGCTGCAGGGCCGACGCATGTTCAATGCGGCTCTGTTCGGCGAGTTTCGTTGCTCGCGCT
GATAAGCTCGCTGATTCGTGCGCGAATAAGGCGCGAGGCTACCTCTAGTCCGTCATCGTC
TGGCGGATAAGGAGACCCGAAGAGTGGAATCTCAACCCAGAGATGTTCTTGTCCGGGATG
GACGTACGGACCATGGTCATCGAGTAGCAGCGCATTGCCAAGGTATGGGGAGACGTAGCG
CAGGTCCTTGGTTTTTCCCGACCAATCAATGTATTGAAGCCCAGAGAACCAAGCAGGGAC
GCTGCCTTCTTTCGCTAAGAGAGTTCCAATTGCTTGCGCACGATCTTTCGGCACGGTGGT
AAAAAGGACAAGACTGTCAAAATTTGAACGCATTTCGTCCAGAAAGCTACGCAAACCTGG
TCGGGGGATCTGGCTGATGGCATTGGATATGAGAGTTCCCTCAAGATCCAATGCGAGTAT
GGTCGGCCGCACGGGAAGTTCCGTCTTACAAATGGTCACAGCGCACATTGCGCGCATCGA
GCGGCCTTGTCCACATCGTGAGCCTCCTGGTACGCCCGGCAGAATGGCGCGTGAGCGCAC
GGGCACGCGTAAGTGTCCAATTGCCTCTAGTTGCCGAGTCTATTGGCCAGTTCAGATGCA
TCCGCGCAATGCCAAGCTAGTGCGCCGAATGGATTCAAGGCCGTCGGATGACCGCTTGGC
GCGAGGGGGGCACACCCCCAGTTCCCGTATGACCTGCTGCTTGCGGCCCTTCGTCAACTC
CCCAGTGAGCAGGAGGAAGCAACTCGAGTCTGAGTGGAGCGCTCGCCTGCCTAGGTAGCA
GGGTAAATCATGCACGGGATTGTAACGGACAGATTAGATCGTAACCGCTCTGTGATACTG
TCAGATTACTTTGTTACATACGGTTGTATGAACGACCTCCAGGCTGCTGCCCACTACCTC
CAGAACTTACTACCCGACATGGTCGCGGAGTTCGAGCCCAGGCCTAGTTCCAAGGCGCGC
TTCTTGCCCCACTCTCTCAACAGCATGTTCCGCCTAGCCGAGATTGATCTGCTGGGCCTG
CGGGTGCTGCTGGCCAAGGTCCCGACACAGGCGGAACCCACGCCACCTTCTCGGCTGATC
GCACAGGTGCACCTGCTGGCTGAAAAGGCCGGCTTGAGGGTCGTTCTCGTGCTCTCGGGC
GTGTCGCCATACACTCGCTCCAGGCTCATCGAGTCTCGTGTGGATTTCGTTGTGCCTGGC
AGCCAGCTGTTCGCTCCGAGTTTCCTGATGAGCCTGCGCGAGCGCGATTCGTCTCCACCG
GTGCCCCTATCCGTTGGGAAGCACCGGAGCCACCCAGCGCAAGCAGTTCTGATCGCCGCT
CTACTGCGGCCCGATTTTGAGGAGCGCGGCATCCCTGGGAGCGTCCCGTGGGTGCCGCTC
GAACTTGCGCGCGAGGCAGGCTATTCGCGAATGACCGCCTCGCGGGTAGCCCGCGAACTG
GTGGCGGCTAACTTGGTCAGCGCCCGGCGCAAGGGACGGGAGACGAGCCTGCGGTTCCTG
CAAACGCGACGGTCCTTGTGGGAGGCGGCGCTGCGGCGGCTGCGCTCGCCGGTGCTGCGC
ACAACCGGCATCGGCAAGGGTGGCTTGGCCATGCTGCCGGCCGATGATTGTCGTGCTGCA
GGGGAAACCGGTCTGTCCGTGTTCACCGAACTGGCAGCGCCAGCGCGGCCGGTCGCGGCG
ATTCCGCGAGACTACTTCCGTGGGCATCCGGAACCAGAATGGTTCCCCGTGGCCGGCGAG
GGCTACGCAGATGTGCAGCATTGGGCCTATTCCACCCGCTTGGGCGGCGCGGGCGCCGCC
GTGGACCGGTTGTCGCTGTACTTGTCCCTGCAGGGACAGGGCGACCCGAGACTGGACGGC
GCGCTGCGGGACCTGCTCGATGAGGTCTTCGCTTGATCGCCGGCGCGCCGGAGTTTGGCC
AGTGGTTTGCGAAACTCCGGGACTAGTTCGTGGTCATCGGCGGCGGTGCGCTGGTCGCCG
TAATGCAGGAAGCACAGCTGTCCTCCGCCGCTAGACCAATGCGGCGACTTCCGTGTAGAC
GCGGCGAAGATGCTGATCGGACATGTCCAAGATTGGCTCATACATGAAAGAGTTCAGATG
AATGTTCTCCGGCGTCACCAGTAGGACGCGCTGAATGACGCCAATGTTGGGAAGTTCGGC
AGAAAAGTCGTTCCGATAGCGCTTCAGTAGCGCCTGAGTCTGGTTGGTTGTGATCGCAGC
CAGCCAAGCTGAATCGTTGATCCTCCCCGCCATGAATCGCTCTGCTTGCAGGCGCGTAGC
AATCGCCAGCACAACCTTATTCTCGAAGTTGATTCCATCCGGGGCCTGCAGACAAGTAGC
GACTTCAATGCCTAGAATATCGATGAGTCGCTCTCCAGGGTTGCCAGACTGTCCGTTGAT
GCCAAAGAGCCTGGAGTAGATGCCATCAAGATCCGCCACGGTGATCTGATCTGTACCGGC
CTTCCAGTGAAGCAGGGACGTGAGGAGAAGATAGTCTGGATCTTGTTCGTCCTTCATGTA
CTCAATCAGGTTGCGCATGAAGGGAATACAGCAGATTTTCTTGCGGTGATCGGTGAAAAA
TGCGGGTTTCCACACATTGATGAAGACGTTACGCACGCCCTGGGCAGCCTCCAGACTTAT
CCCAGTGGCTGTCTTTGACACCATGAAGCAGTTCTTCCGATGAACGAGACGACGGCTCTC
GATGGTCCGATAGAAATCAAAGTTGTGGGTCAAGATGAGCAGTTTGAAATTCTGGCCTTC
AGCCAAGTCGGAAAGGTACTGGATGATGGCGTACTTGTTCTTGTAGTCAAAAGAGTCGGC
GATGTCGTCAACAACTAGGAGTGTCTGCTTGCCTGCCGAGCCGCGTACCTCAATGTCAAA
CAACATAGTCAATACGTGAAACGCTCTTCTTTCTCCAGTACTTAACGTCTGTAGAAGCGT
GTCTCGTTCGACTTGTGCTTGATCACCCCCCTCCTTGAAGACAAAGCCCAGGCGCGGTGC
TGTCTCCGTTCCCAAAACAACTTGAACCTTGTTGGCCACCTCGAGATGGAACGGGACGAT
GAAGCGGCTATTGAAGATATCAATCACACCCTGCCATTGTGTGTGCTCTTGGCCGGCCTG
CGCCTCAATCTTGGCTGAGCGAACCGCAGCGTTCTCGATCTTGTTGATGAGGTCAGTGTA
TAGATCGTGATTCGCCTTCAGATAGGACAGCCAGAGCTTCTTGTTCAGGGCCGCTGGATC
GGCCAGCTCGGGCAGCAGTTCCTCGTGCCCCTGCATGTACGCCTCAAACTCGCGAACCTG
CGCGTTCTTCTGGATCTGCTTTTCAAGCTCTTCGTACTTCCTCCGAAGAGCAGCATCCTC
AGAGATTTTGGCGCGCTCTGCATCAACAAGAGCTTGGAGCTCTGTCTCGGATTTGATCTC
CTTCTCTTCGTCTCCGCTGAGTCGAACGGTATGATTTGCCTTAAAGAAGCCACTGATCTT
CAGCTCCTTGGCGACGTTGGTAGCCGCGTAATAGTTGAAGCCTCCCTTCTTGAAGTACTT
CGACGCGGCGAGCAACTCGTTGTACTTCTTCGTGTACTCGTTGATCGCCGTGCGGAAATC
ACCTTGGCCCAAGAATGCCACGACTTTCTCATCGTTTAGCACGTCGTAGGGGACATCCTT
GAAGTCTGGCTTCAAGTCCTTTGACAGCTCATCCTTAAGCTCAACCAAAGCAGTGTTGAA
ATCTCCGTCTGCAGGCGCAAACGTTGACAGAATCTCGCGCTCCACAGAGCGCCTGGTTTT
CGAGGTGGTCTTGATCGCCATGACAAGTGCTGCTCGCGCAGCGGTGATTCCAGTGTGCAG
CGCTTCATACTCCTCACGAAGTGTGGCATTCACCAAGAGCGTAGCGGTGGCGTTTCCATT
GCTGGCGAAATCCTCAAATGGCCTAAGCACGAGTACATCGCTAGCAACGAGGTCGGCATT
GTTCTCATCGCTGACCACGCGGACCGTCGCGCGGTTCGGGAAAATTCTGTCGCGCGATGG
GTTTCCATTGGCGATGTCCTGAAGGGTGCATGCCAAAGAGCTCTTCATCGAGCCGTTTGG
TGCGTAGATGGCGATAGCTGCCGTGCCGGCGAAGTCCAGCACGACGTCCAACTTGCGGAT
TCCGTAGCAGTTCTCCAGTTGGAGCTTGAGCTTTTCCATTCTCTCTCTCTCCTAATTTTT
AGTTCGAGCTTCCTAGGTCATTCTTTGCGGTTCGAAGCCAGATTTCCCCGAGTCAGAGTG
GCAAGATCCAAGACGTCGGCCGGGGGATATTGTGGAACATCAGTTTGGCCTAGATGCCAG
CGTATCCTGTAATTTGGCAGTGCAGCTCGGCGTGGGGCTGCACCGCCAGTCGGGTTCGGC
CAGATCGGCTAGAGCCAACTGAGACCGATCAGCTGTCACATTGCACGGGCCGTACGGATG
GCTCGGAAAGCTGATGCGGTCACTTAGGCCTGGACTTCCGGCAGGGGGGGGCCTCTGAGA
GGTCGCCACCCTTTGCCGATGGAATCTCGCTGATGGACCTCAATCTATAGTAGGCGTAGA
GGTGCACCAAGCGGCGGAGACCCGCGACAGGTGCCGGTAGAGACTTGTAGCACCGTCGCT
ATCAGCCCTGCCTTAAGCTAGGTGCGGGTAGCAGGAGCACGCGAGTAACCCGGTACCGAT
CACCGCGCCAGCCAATCGTGTTGTAGGGATCGGGAAGCCACCGTTGCTTGGCACCGAAGG
TAGTTTCCTTCGTGAAGGACGCCTACACCCGCCTATGTTGCTGATCGAAGAGGATTGTCA
CTGCTAGATGGAGAGCTGAGTCCCCGGAAAAATCTGCTTAGATTCTACTGCAGAGTGTCG
AGAACACCTCAATTTGTGCACCTTTGGATAGTCGAGGTCCAGTCTTGGCCGGAAGCGGAC
ACTGCGCCAGTGGTCGATTTCCTGCCACCAGAAAGATGACGTTGCGGATGAACTCTCACG
GGTCTAGATCCGCATATTTAGTCCCATCGGATACAACGTGGAAGTCTTGATCAGTTGCCT
TTCGATCATTTTGGCTGAGGCTTCAGGGATCCCATAAGCCGAGATGTCGTGCACACAGAT
CACGTTCTGGCCCTGCATCCCCCGCATAGCCTCGTGAAAGCGGCGGTTCGAGTTCTTTTC
CAGCGCTTCTTCAACGTGCTCCATGTATCTTTGCTGCCACGAGCGCCGAGATCGGCCGAC
ATAGCTCATGCCTTTGATCGTCTCGTAGCCGATACGGCTTTTGGTGAAAACAAACGCCTT
AACTTGCTCTTCTGCGGTTCCACTCTTTTTAATTCTCTCAAGCTCTTCTTGAGTGAACAG
TGGCCGTTTGTAGGTATGCCGATAGACGATGTGATCACCGGTAGGTGTGTACTCCGTCGA
GCAGTAAAGCAGGGGCACGCACACCAGTGTGCTGCCTCCGAACAAGCGATGTTTGCTTTC
AGCGAAAAAACTTACCCCGCTCATATGACCGGGCTCCAGCATCAAAGTGAAAATCGAAGA
CCCGGTGTCCACGTCGTGATGGCCGACAAGCCGGATACCCGTGTGCGGGACACCTGTGGT
CGCTGAATCACGAAGTTCGCCTTTGAGGACATTCACGCCTTGGTACCGCATGACCGCGTC
CATGGCGACATCCACGTCGAAATGGGGGCCGAAGAAGAGCCGCAGAGCGTCAGGGTTGAG
AAAGCTCGACATGTGCGAGTGAGAAGGTTACTGAGGTGAATCAAGTATGCCTGTTGCCAA
ATAGTATCTGTAGTATGCCTTGTCGAAAATACGTGCCTCCGAACCGAGACACTCTGAAGT
GCTCAATTAACGTCCAATCATGTGACGTCACATGAATCGGAATGCGTACGAAGCGGATCC
CGCCTCAGCGAACCATGGAAGCAAGGTTCTATTCGGAGTGCGGCGGATGACTCCTTGTCG
TATGCACGCCAGAAGCCTTTTGTGTCGATTCCGCAACTTCCGGTAGCGCGGGCAACCAGT
CTCTGTACTGATCGAACGCTTCCTTGAAATTTGCCCTGTTCTCTTCTGCCTCGATTCCGT
AGATGCTGAAGAGTGCAATGGTTCCTACTGGAACACCCTTGGGAGCTCGGCCGGCTTTAC
GCATGTTCTCTTCGTGGAGCACGGCACGCAGCGACTCTTTGTGATCAGTCCGCAGGTAGT
TCGCCAAGTTCGAGATCTCTTGGTAGACCTTGCCTGCGTAATCGAATGCTTCGCCTGTCG
TTGGAATCTCGCCTTTGTGGAGCGCCGCGTACCGGGCAGTAGCCAGTTTCTTGTCGAACT
CGTAGGGCTTTCCGGTCGCAGCAAGATAGAGAAACAAGAAAGCACCGAACTGCCGCTCAG
ACTGCGAGGCCACCTCCTTCCACGAAGCCTCGAAGTTGCCCGGATCAACACCGCTGGACC
GGGCGAAGACACGGATCGCAAGCTCGAAAAGTCGCTCGCGCGACGCAGCCAGGCATGCGA
CAGCTTGAAGCGTCTGATCATGGATCAATGCGTCTGCGGCAGCGGTCAGCAGCGTTTCGA
ACTTTGGGTTCTGGACGATGGAGAATGCTGCGTGGCCGAGCGGACATGTGGCCTCGACCG
TGTGTCCATCGTAGTAGTCGCCTACAAACAGGTACGGTTGGACGCTGCCCGACTTGGTGC
ACTCAACGCACTGCAACAACGATTTCATCCAGGAATCTACCTCGTAGCAGAACTGATCGA
CACTAATTTGGGTGATCGAATCGCGTGAGCGTGCTTAGTCCAGTACACCGGCCCGGCCGA
TCTCGATCAGCTCGTCCGCGTCCGCTCAGTCGGCATGATGATGCCATACGATTGCTTGGA
GTTCCCCCTAGAGTCTGCTTCTGGCGGAAAGCGGACATGGGCCCAGACCGACCGTAAGGG
AAGGTGGCAATGTCCGCTACCGACCCAAAGCGGACGATGTGTCGTGCGCCTCTGCAATTC
TGTCGAGCCGCCCATCGAAGGGGTGGTTTTATTTGCACTGGCCCCTGTTTTCGAGCCAGC
AGCCATTGAAACCGCCCGAAGGCGGTTTCGGCTGTCTACGCCTGCCGAGTTGCCTAGCCG
GGCAGCTTTGCCGCAAGCACCTCTACCTTCTCGATGGTCGGCGGCTCGGAGAATAGTTCC
CCGGCCTTTGCCATCAAGGCCGCCGCAACCTTGCCGGAGAGATGGGCTTTGCCAAACGTC
ATCCCGACATCATGTTGGATGTGCGCTTGTCTGATCGCATCAGCAATGCGGTCGACGACA
AGATCGATGTCGGGGTCAGGGTCGGGTTCATGCGCGACAGTCGTTTCGTCGCGCGCAAGG
CTGCCGATATGCGCCTTACAATCGTTGCAGCTCCGCGTCTGACCAAGAAGGTGGGAACAC
CGGATGGAGTCGATGAACTGGCCGGTTCTCCGGTGACAGCGGCCATCGACATCAATACCG
GGCGACCGTGGTCCTGGCACTTCAGTGCAGGACGCCAGTGGACGCCTGTGTCGCCAGCCT
TCATCGCGGACAACGCCGACATGGAAATGGGCGCCGCATTGGCCGGAATTGCGTTTGCTC
AATTGGCGGACTACATGGCGGCCCCCTATATCGCCAGTGGAAAACTGGTGCGGGTTCTGC
AGAAGGAAGAGCCCCCGGCTTGGGGCTTGTATGTCTATCGGCCTCAGCGCGCCCCTGTGC
CAGCGAGAGTCCGGGTCGTGTTCGATGAATTGCAGACAGCTATTGGGTCGTTGCCGGCTT
TGCCTTAGGGAAGGTCTGAACAAGTCACTCGTTTGACTGTATGAATCGCCCCGGCTTCCC
CGGAGGCTCCATCACTTGAGAGGATGGAGCCATGAGAAAGTCGAAGTTTCCCCCGAGGTA
CAGGAGCGGGCCGTCCGGATGGTGCTGGAGCACCAGAAGGACCACGACTCGCAGTGGGCC
GCGATCGGTTCGATCAGCGGCAAGATCGGCTGCACGGCCGAGACCCTTCGTCGTTGGGTT
CGGCAGGCCGAGCGTGACCAAGGCATGCGTGCCGGGCCGACGACGTCGGATCTGGAGCGA
TTGAAGCAGCTCGAGCGCGAGAACCGCGAACTGCGCCAGGCGAACGAGATCCTGCGCAAG
GCGTCGGCGTATTTTGCCCAGGCGGAGCTCGACCGCCGCACCAAGTGATGCGCTCGTTCG
TCGACGAGCACCGCGACGTCTACGGAGTCGAGCCGATCTGCCGCGTTCTGCAGATCGCTC
CGTCGTCGTACCGGGAGCATGCTGCGCGGCGCCGGGACACGCTCCGGGCGTCGCCGCGCG
TCCGGCGTGACCTTGCGCTCATGCCGGAGATTCAGCGTGTCTGGACGGAGAACCACGAGG
TCTACGGGGCCGACAAGACGTGGCGCCAGATGAACCGCGAGGCGATTGAGGTGGCGCGAT
GCACGGTCGAACGCTTGATGCGAAAACTCGGGATTGCCGGGGTTGTGCGCGGAAAGTCGG
TTCGGACGACGCATCCGGATCCGGCCCGACCCTGTCCGCTGGACCTGGTGCATCGCACGT
TCAAAGCGGACCGTCCGGACCAACTGTGGGTCAGCGACTACACCTTTGTTTCGACTTGGC
AGGGATTCGCCTACGTCGCCTTCATCATCGACGTCTACGCGCGGCGAATCGTCGGCTGGA
AGCTGTCGTCGAGCCAACAGACCCAATTCGTGCTCGATGCGCTCGAACAGGCGCTTCACG
CGCGGCGTCCGGGCGACGCGCTGGTGCATCACAGCGACCGCGGATCGCAATATGTGTCGA
TTCGCTACACCGAGCGCCTGGCCGAAGCCGGCATCGAGCCGTCTGTCGGAAGCGTCGGAG
ACAGCTACGACAACGCGCTGGCCGAAACGATCAATGGGTTGTAAAAGGCCGAGGTCGTGC
ATCGTCGTTCCTGGCGCAGTCGCGAAGAGCTGGAACTGGCCACGCTGCGCTGGGTGGATT
GGTACAACCACCGGCGACTACTCGGATCGATCGGCTACATCCTACCCGCCGAAGCCGAAG
CGAACTACTATCAACAGCGACAGCACGTCACGGAGACGTGACTCACGCCAACGAGCCTCC
GGGAATCCCGGGGCGATTCAGGCTTACGCTACACCGGGTCCAAGGAACTGCGGTCAAGAC
AGGAGGGCCTCCGCGCTGGGAAGAACTCCCAGGCGTATCGTGCGCACAGCTACCATACGA
AAGTCCCACCCGAGGCTATTGAGAAACTCATTCGTCATCACACGAGTGAGGGGTCGCACG
TAGGGCTGTGTGACCCCCATCCTGCAGCGTGAGCTGATTGGGTCAAGGCCGAGTTGTCAT
GCAGGCAGTTTGGCTGCAAGCAGTTCGACCTTCTCGATATTGGGCGGAGAACTGAGCAAG
GTCACGGCGTTGGCCATCAAGGCCGCGGCGATCTGGCCGTTCAGATGCGCCTGGCGACCT
GCCTCATCGGCAAAGGCATCGAACACACCAAACGTCGAAGGGCCAAACTTCAATGCGAAC
CAGGCCGTGGTGCCGGACTCGGCGTTGGCGAGCGGCAGTGCGCTGGCCAGGAAGTCGGCA
AGCGCAGCCTCCTGGCCGGGTTTGGCTTCGAGGCGAACAAACAGAGCGAGCTTGGTCATG
ATGTATTCCTTTGGGTAAATGGGTTAGGTGAATGGATCAACGAGCCTGCAATCTAAATCC
TCATAACAACCATCTCTATAGGCAATAATGACAACTTTGATATCATTGTTGCCATGAAAC
TCCACATCCTTGTTTGTGATGGCGTGTTTGATCTGGGGCTTGCGGCGCTCACTGACACAG
TGGGCTTGGCCAATGCGATGGCGGGCTCGCTGCCACAAGCTCCCGCGCACATAGAGCTCA
CGCTGGTGGGCGTGCGGCGTCGCATCCGAACTGCGCAAGGCTTGACGGTCCCCGTGGTCA
CTGCGCGTGGTATGCCGGAACCAGACGTCGTGCTTGTGCCCGCGTTTGGTGACAAGATGC
CTGACACGCTCTCGGCTCGGCTCACACGCCCCGACGTGCCCGACGCGGTCGCGGCGCTAC
AGCAGTGGTCCACCGCTGGCGCGCACCTAGGTGCCGCTTGCTCCGGTAGTTTCTTGCTTG
CAGAGAGTGGCCTGCTTGATGGGCATCGTGCGACGACGTCATGGTGGCTGGGGCCGATGT
TTCGGCAGCGCTATCCGAACGTCACGCTGGACGAGTCACGCATGATCGTGAACTCGACAC
GCTTCACCACCGCGGGTGCCGCTTTGGCCCACGTCGACCTGGCCTTGCGCATCATCCGGG
AGCGCAGTCCGGCGCTGGCGGCCCTGGTGGCACGCTATCTGCTGGTCGAGACACGCAGTT
CGCAAGCCGAGTTCGTGATTCCCGACCACCTTGCGCATGCCGACCCGATGGTGGAGCGCT
TCGAGTGCTGGGCCAGACGTCGGCTCGCGAAGGGGTTCTCGCTCGCCGAGGCGGCCAGCG
CCGCGGGCACAAGCGAGCGTACCTTGGCGCGGCGGCTGCAAAGCGTTTTGGGCAAGACAC
CGCTGTCGTATTTCCAGGACCTGCGCGTGGAACATGCCGTGCATCTCCTGCGCACCGGAA
ACGCGAGCGTCGACCAGGTCGCCGCACAGGTCGGGTACTCGGATGGGGTGACCCTGCGGG
CCCTGTTGCGCCGTAAGCTGGGCCGGGGTGTCAGGGAGTTGCGACGCGGTGGATGACCAG
AGGCGTTTGGTGTATGTACGGCTGGAGACCGCCGGGAAACTGTCCGAAGCAAAGGCCTAC
CCACTTGCGTCTACTACATCGTGCGTTGGGTGCGAAAGCACCAGCCGTGCCAAAATAGTT
TTCAGTGACCTTTCAAAGGTCAGAGTATTGGGAATACTGTTAGCTTTACCACTGTTTTCT
GTTCACTAATCTGGGTTTTCATCCACATGCTATTCAATCCACTTCAAGTAGGTTCTCTCA
ACCTGCCCAACCGCATCCTTCTGGCACCACTGACACGCGCCCGTGCCGACGCTGGCCACA
TGCCCAACGCGCTGATGGCCGAGTACTACAGCCAGCGAGCCACCGGCGGCCTGCTGATTT
CCGAATGCACCATGGTGGCGCCCGGTACATCGGCCTTCGTCAATGAGCCTGGCATCTACA
ACGACGCGCAGATTGCAGCCTGGAGGCAGGTGACCGACGCGGTGCACGCCAAGGGCGGAC
GCATCTTCATGCAGATCTGGCACGCTGGCCGCGCAGCCTACCCTGGCGCTGCCGATGGCG
CCCCCATTGTCTCCAGCAGCGCCACCGCTATTGAGGGTGAGATCCACACGCCCCAAGGCA
AGGTGCCGCACGCGGTGCCCCGCCCCCTGGCCGTCGAAGAGATTCCCGGCATCGTGGCTG
CGTTTGCTCAAGGCGCACGCAACGCCATTTCCGCCGGCTTTGATGGTGTGGAAGTACACG
GCGCCAACGGCTACCTGATTGACCAGTTTCTGCGCGACACGCCCAACCAGCGCACCGATG
CTTACGGCGGATCGCCGGAAAACCGTGCACGTTTGCTGTTCGAGGTACTCACTGCCGTGA
CCCAGGCGATCGGTTCCGAACGTGTGGGTCTGCGCCTGTCGCCCCTCAACAGCTTCAACA
GCATGAAAGACAGCGACCCGCTGGCCTTCATCGGCTTCGTGGCCGATAGGCTCAATGCCT
TCAAGCTAGCCTACCTGCACGTGATGCGCGCCGATTTCTTCGGCGTGCAGAAGGCCGATG
TCATGCCCGTAGCGCGTGAAAAGTACAAGGGTGTGTTGGTGGGCAATATGGGTTACAGCG
CTGATGAGGCAGAGGCAGCTATTGCCGAAGGTAAGCTTGACGCTGTGGCCTTTGGCACCG
CCTTCCTGGCTAACCCGGACCTGCCCGCACGCATCAGGGCCAAGGCACCGCTGAACGCGC
CTGACTCCAACACGTTCTACGCAGGTGGCGCCAAGGGCTATACAGACTATCCGACACTGC
AGGTCGCGTAAGTCACCGCCCCAGAAGACCGAAGAAACGAGCCACTTTATACCCAAGGCT
CTGCCCTTCGATCTTGCGAAGCTGTGAATCGATGGCGTCTACCGAGTGTTGTGCGCCATC
ACGATCTTTAATTGATAAGTTGCCTCGGTTTGCTTCGCCGCCCGCCGAACTCGTACATCG
TCTCCGGCTCAGGTAGTGCCGAGGCCGATTTGGGAGGGCGACAGCACCACCATCGTTTCA
CCGCCCGCAGCCCAGCCCGTGCCCGACGTCATGGAGGATTTGCTCGCGATGGTGGGCTTG
GGTGATTCGGCCGGCGTTGGCCAGGATGCCGAGGAGTTCCTCCACACCCCCGCGCCAGCA
ACAGCCGCGACGTCCATTCCATCGCCTGCACCCGCGCCTACGCCTGGGCCATCGGCAACG
AAGCCATCCGGGGAACAGTTCATGGTTTGGCTGAAGCAGGGAATCGCCTCACGACGGTTC
ATCATCAACGACGCGAAGGTACTCGTGCATACGGTGAATGACACGGCCTGCCTGGTCAGC
CCGGGTGTGTTCCACACGCTATGCGCAGGAGCATCCCGAAGTGGCCGCACTCGCCAAGCA
GGAGAATCAACAGGATTGGCAGTGGGTGCAGAAGAGCTTCGAGAAGCTGCAGCTACATCG
AAAGCAGCCCAGGACTGAACACTTGGACCTGTGAAGTCACGGGCCCGAGGAAGTCCCGCC
GACTGCATGGCTACCTCCTCGAAGATGGGTCCTTGGCACTCGCCGAAATACCGCCCAACA
ACCCCCATCTTGCTCTGACTCAGGAAGGATGACGCGATTCGGGCATTGATCGCCACCGTC
GTGTGGCGACGATCAAGTCCCCGCGAAAATTGGCAACATTTGGCGAACTGAGCTACTCGG
CCCGCGCCAACTCCTGTGCAAGGAACGGAGCGGTTCTGCTGCCAGACGTTCGGGCCACCT
GCTGAAGGGAGCCCGCCACCACGATGCTGCCGCCGGCAGCGCCTGCACCAGGCCCCACGT
CGATCACCCAATCGGCCTGGGCCACCGCGCGCATATCGTGTTCGATCATCACTACGGTAT
TGCCGGCATCGACCAGGCGCTGCAACTGTACCAGCAGCCGGTCGGCGTCCGACGCATGCA
GCCCGGTAGTCGGCTCGTCGAGCACGTACAGGCTTCGGCCGCGCTGGCTGCGCTGAAGCT
CGGTCGCCAGCTTGATACGCTGCGCCTCGCCACCGGAAAGCTCGGTGGCCGGTTGCCCCA
GGCGCAGGTAGCCCAGTCCGATATCGCGCAGCAGTTGCAGTGGCCTTGCCACAGCGTCTT
CACCCGCGAAGAATTCGCTGGCTTCGTCCACGGTCATCTGCAGCACCTCGGCGATGTTGC
GCCCGTTCCATTGCACCTTCAGCGTGGCCTCGTTGTAGCGTGCGCCATGGCACGTCGGGC
ACGGCGCGTACACGCTGGGCATGAACAGCAGTTCCACGCTGACGAAGCCCTCGCCCTCGC
AGGTCTCGCAGCGCCCCTTGGCGACGTTGAACGAGAAGCGCCCGGCGTCATAGCGGCGGC
GTCGCGCATCGGGCGTGGCAGCGAACAGCTTGCGCACATGGTCGAACAGGCCGGTGTAGG
TGGCCAGGTTCGACCGCGGCGTGCGCCCGATCGGTTTCTGGTCCACCTGCACCATTCGCT
GTATGGCGTCCACGTCGCCTGCCAGACGACCGCCAGTCGCTTCGATCACTGTCGGCCCTT
CGCTGGTGGCGGTTTCGGCCGCATCGTCTTCCGGCTCGTGGCCCAGGTGCAGCAGCACCA
GCTCCGGCAGGGCCTGCGCGACGAGGCTGGACTTGCCCGAGCCGGAGATGCCGGTGACGG
CCGTCAGCACGCCCAGCGGAATGCGCGCATTCACGCCATGCAGGTTGTGGCGGTGAATGT
CCTGCAGCTCCAGCCAGCCGGTCGCTTCGCGTGCCCGGCTTCCCGGCGCGGGGATCTCAT
CGAACAGGTAGCGTGCAGTACGCGATTCGGCAATCTTGCGCAGGCCATCCGGCTCGCCGC
TGTAGAGCACGCGGCCGCCACGCTCGCCGGCATCCGGCCCGACATCCACGAGCCATTGTG
CACGGCGCATCAGGTCCAAGTCGTGCTCCACCACGAACACCGAGTTGCCGGCCTCGCGCA
GACGGTCGAGCGCGTCGTACAGGGCTTGGCTGTCGGAGGGGTGCAGGCCCGCCGAGGGTT
CGTCGAGTACGTACACGACACCGAACAGCATGGAACTCAATTGCGTCGCCAGCCGCAGGC
GCTGCAACTCGCCGGCTGAAAGCGTCGGCGTGGCTCGGTCCAGCGTCAGGTAACCCAAAC
CCAGCCCACGCAGTTGACGCAGGCGCGCCATCACGCCACCGGCCAGGCGCTGCGCGGCGA
GGCGCTTTTCTTCCGATAGCGCCGAGGTGCGGCGCACGTCGGGCGATACCGCATGGACGG
CGCGGCCGGAGGCCGCGCGTTCGGCACGGTCGCGTCGGGTCGCTTCCTTGTCCGTAGCCG
CCCCCGCTGCATGGGCGCGGAAATCGCCCTGGGCGATGGGTTCGAGCAAGGCCGCCAACT
GGTCCAGCGGCACCTGCATGAACTCGCCGATGTCCACGCCGGCGAACGTGACCGACAGCG
CCTCGGGCTTGAGCCGCTTGCCGTGGCAGGTGGGGCACGGTTTGCCCTCCATGAACCGGG
ACACGCGCTTTCTCATCAGCGCGCTCTGGGTGTTGGCAAAGGTCTGCAGCACATACCGTC
GGGCGCCGGTGAAGGTGCCCATGTAGCTCGGCTCCATCTTGCGCTTGAGCGCGGCGCGGG
TCTCGGCCGGCGTGAGGCCGGCGTACACCGGCACCGTCGGTGTTTCCTCGGTGAACAGAA
TCCAGTCGCGATCCTTCTTCGGCAGGTCCTTCCACGGTCGGTCAACGTCGTAGCCCATGC
TGACCAGGATGTCGCGCAGGTTCTGGCCTTGCCAGGCGGGGGGCCAGGAGGCGATCGCCC
GCTCGCGGATGCTCAGGGAGGGGTCGGGCACCATGTTCGCCTCGGTCACCTCGTACACAT
GGCCCAGGCCGTGGCAGGTCGGGCACGCTCCCTGCGGCGTGTTGGGCGAAAAATCCTCGG
CGTACAGCATCGGCTGGTTGGCCGGATAGGCGCCGGCACGCGAATACATCATCCGCACCA
GGCTGGACAGGGTGGTGACACTGCCCACGGAGGAACGCGCGTTGCTGGAGCCTCGCTGCT
GCTGCAGCGCCACCGCCGGCGGCAGGCCGTCGATCGCATCGACGTCCGGCACGCCGGCCT
GGTCGATCAGTCGCCGCGCATAGGGAGCCACCGACTCGAAGTAGCGCCGCTGGGCCTCGG
CATAGATGGTGCCAAAGGCCAGCGAGGACTTGCCGGAGCCGGAGACACCCGAGAACACCA
CCAGCGCGTTACGCGGGATGGAGACGTCCACCTCCTTGAGGTTGTTCTCGCGCGCGCCAC
GCACCTGCACGAGGCCGCTGGCCGCAGCGGCACAAGAGGATTCACCGAAAGAATTGTTTG
GCATGTTCTTGACTTGTAGTTCGTCCCGCTCAGGACGGGACTTCCTGAGTTCGGGTGCCG
CGGCGGCTGGCTTCCAGTGCTGCGGTGACAGAGCGGGCGTCGTAGCTGCCGCGCAGGCGG
CGACCCTCGACGAAGAACGTCGGCGTGGCGTGCGCACCGCTGGCGACCGCACTGGCGAGG
TCGCGCTCGACACGCTCGATCACCGCAGGGCTGTCGAGATCGGCGATGAACCGATCGACG
TCGAGCCCAAGCTCTGCGGCGTAGCCGATCAGATCCTCGCGCTCCAGCGCGTGCTGACGG
GTGAACACGAAGTCCAGCCACGGCCAGAACATCCCCTGGTTCGCCGCTGCCTCGGACGCA
CGCGCGGCAATCGGCCCGTGCGGGTGGTGCGGAAGATGGCGCACCACATACCGCAGGTCG
TCACCGAAGTGGGCGCGAAGATCGTCCCACGAACCGGTGGCGTGCGCACAGTACTCGCAC
TCGAAGTCCACGTACTCGACGAGTGTGAGCTGCGCGTCCTCCGGCCCGCGGATGTGATCG
ATCTCCGGATCGACCGGCGGCTCAAGCACCATCGGCAGGTCCGCGGTCTTCTCACCCCAC
CGCTGGGCGGCGACCTTGAAGATGAGCCACCCGAGCAACGTGGCGAACACCATCGACACG
AGCACGCCGACCGTCGCCTGGCGGCCCAGGTCCGAGGTCGTGCCGAACGCGAGCCCGATG
ATCAGCAGCGACACGGTAAAGCCGATCCCGGACAGCGCCGCCCCACCGAACACGCTCCCC
ACCCCGACGCCCTCGGGCAGCCGGCCCAGGCCGAGACGGATGGCGACGAGCGTGGTGAGC
CCGATGCCCAGGAGCTTGCCGAGCACGAGCCCTGCGATGATGCCCCACGTGACTGGCGAG
CCAAAGGCCTCGGCGAGCAGCCCGCCACGCAGGTCCACCCCGGCGTTCGCCAAGGCGAAC
ACCGGCACGATCAGCAGCGCCGTCGGCAGCCGCAGGAACTCGTGCAGCCGCTCGTTCACC
GAGATACCCCGGGACAGCCCGTAGTCCACCGCGCGGGCCGATGCGGCACTCGGAGACTGC
CAGAAGTCACGGAACAACTGTCTTGCCGCAACGACCCCGTGACGTTGCGTCGCATAGGCG
GGGATCAGCAGCCCCGCGGCCATCCCGGCGAGGGAGGCATGGATGCCGGAATACACGGTT
GCGAGCCACAGCACGATCACGATCAGCACATACGGCATTGCCCGCCACTGGCGGGTGCGC
CCCAGCAACCACAACCCGACGAGACTGGCAAGGGCGATCAACAACGGCACGACGCGGATC
TCCTCGCTATAGACGATGCCGATGATGGACACGGCGAGGAAGTCATCGACCACGGTCAGG
GTGAGCAGGAACACACGCAATTGACCAGACAGCCGCGGACCGACGATCGCCAGGGTGCCC
AGCATGAACGCCGTATCGGTGCCGACCACCGCCCCCCACCCGTGCAGGCCCTGACCTCCG
GCCAGCCCCACGAGCAGGACGTACACCAGCGCGGGAAGCACAACACCCGCGACCCCCGCG
ATCAGGGCGAGACGGGCACGGCTGGGGTCCCTGAGCGACCCGTGGGCGAATTCCTGACGC
ACCTCCAGGCCGATCAGGAAGAAGAAGATGACCATCAGGCCATCGTTGACCCAGTGATGC
AGGTCCATGTGCAGGCCCAGCGGCCCAAAGTTGAACCCGACGTCCAGGTGCCACAACCCG
AAATAGGCATCGGATAGCGGCGAGTTCGCCCACGCCAGCGCCACAACCGTGACGATCACC
AGCAGCACCGCCGCCCCAGACTCCGTGCGTAGATAGCGGGCAACTCGACTCCGTCTGATA
TTCGCAGAGGATTCACCGAGAGAAGCGTCTGGCATATTCTTATCCTGTAGTTCGTGAGGT
AGCAATGGGCCGATTTCGGGGGGGATGTCGGTCAAGCGTCCGGGCTTGGCGGCGTCGCGT
CATCGAGCGAGCGCAGCCAAGCAAGCCTTTCTCCCAGCCTTCGCTCGACGCCCTGTCCGT
TGGCTGGTACCAGCCCGGCCGCGCCACGCCCTCGGGAAAATAGGTTTGCCCAGCGGCATA
GCCGTTGGGCTCATCATGCGCGTAGCGGTAGCCTTCGCGATAGCCCATCTGCTTCATCAG
CTTCGTCGGCGCATTGCGAAGATGGAGTGGCACTGGCTGGGAACCGCTGCGCTTGACGAA
TGCCTTGGCCTGATCCCAGGCCGCATAGGCGGCATTCGACTTGGGGGTCAGTGCGAGGTA
AGTCACCGCCTGGGCCAGCGGTATCTCACCTTCGGGTGAGCCCAGCCTGTCGTAGGCCAG
CGCGGCATTGAGTGCCAGTTGCAGCGCCTGCGGGTCGGCATTGCCGATGTCTTCGCTGGC
CATCACCACCATGCGGCGGGTCACCTGGCTTACGTCGCCGCTGCCGTCGAGGATGCGGGC
CAGCCAATACAGGGCCGCATCGGGGTCGGAGCCCCGTAGCGACTTGTGGAAGGCTGAGAG
CTGCCAGTAGAACTCGTCACCGCCCTTGTCGAACCTGCGCAGCGATGGACTGGTGGACAG
CCTGGCAAACTCGCCATCGACCACGGTCTTGCCAGCGCCCGACGCCGCATTCGTCACCTG
CTCAAGCAGATTGAGGAAGCGCCTGCCATCGCCATCGGCAAAGCCCTTGAGCAGGTCAAG
CGCGTCCGCGTCCAGCGTGACGCCCTGGAGATGCGGCAGTGCGCGTTCGTAGAGCTGGTT
CAGTTCGTCGCTGGACAGCGGTTCGAGGGTATAGACCTGTGCGCGCGAGAGCAGTGCGGA
ATTGACCGCCAACCCCGGATGCTCGGTCGTCCCCCCCACCAGGGTCAGGAGACCGGACTC
GACATGGGGCAGCAGGGCATCCTGCTGCGCCTTGTTGAAGCGATGGATCTCATCGACGAA
AAGCACCGTCGATCGACCATGGTTGTCCAGTTCAGCCTGGGCCTCGTCGATGGCTTGCCG
GATGTCCTTCACCCCGGCCAGCACGGCCGAGATGGCGATGAATCGGCTGTTGGTCGCACT
GGCGGCCAGGCGCCCCAGGGTGGTCTTGCCCACGCCTGGCGGCCCCCAGAGGATGAACGA
GTGCAACTTGCCCGCCTCGAACGCGAGACGCAGCGGCTTGCCGGGGTCGAGCAAGTGCCG
TTGCCCAACGAATTCATCCAGCGCCTTGGGCCGCAGGAGTTCGGCCAAGGGAGGCTTGGG
CTTTGTCGTGAATAGATCGGCCAAGTTCCTCACCCTGGCATTTGTGATAGTTGACGTTCC
GATAACGTTGGCACCTCAATCCAGGGAGCCGGATTTGTCCAACGCCGTGGGCTCTTTGTC
GGCAATCGCATGCATGATGATGCGAGAGCCGCGGTAGCCGATGCTGTGGTTCCATACCCA
GCTCAAAGCGACGCTGAGCCGTTCTCCACCAGCGAGTAGCACAGGCTGGCAGGATCGAAG
CGATCGACCTCCTTCTCCGTTTCCTGCGTCCACGGAAGAAGTCTCAAACGGATGCCGGAT
ACGACCGGGCCGGGAGGAACAAATCCATGCTTGAACGGATTTTCGCCGCACGGCTCTCCG
GTCTCGGAATCCAGCGAAGCGCACCAGAGATACGTCGAGAACTCGGTGTGCTTTTCGCAG
TGCAGGTCTCCTTCATCCCATGTCACGCCGTGAAGCGGCGTAGCATGGTCGGGTTCGGCA
ACGCCGAAGCGATGGGACAACTCGCTCATCGCCATCTGATCCCTGGCCTGGTCGCCTTCG
GTCATGAAAGCGAGCTGCAATATGCCGCGGGGGGCCTGAATCAACAGATGCGGGCGCGCG
TGCACTTCACCCGCGGCGGCAGCACGATCGGTATAGGCCGGCATGCCGTACACGGTGGCG
GTCGCAGTGGGGTGTACGGTCGTCGTATTGATGTTGGCCGGCTCTTTCACAACGACCTCA
TTTCTTCTTGGTGAAAAAACACGCTTCAAAGCAAATGCCCGCAGCCATGCGTTTGGCACA
TGGCTGCGGGCCATCTTCATGAGCGGGCACCGCTCTACACGGTCCGTCCAATAGGCTGGC
CGTCTAGAGGCTTGTGCTGGCCTTTTCAGAACGCCCTCAGCTTCCGGGCTTTCAGACGAA
GGTGTACGCGCAGACCTTGTTGCCCGCCGGATCACGCAGGTAGGCCGCATAGGCACCCGG
CAGGTGGCCACGCGGGCCGGGCTGGCCCTCGTCGGTACCGCCTGCGGCAAGGCCGGCGGC
GTGGAAGGCGTCCACTTCGGCGGGAGTGGCGGCCGCAAAGCCGACCGTCACGCCGTTGCT
GGAAGACGCTTCACCATTGCCCGGACGGGCGATGATGAAAGCCGGCTTTTCGCGACCGAA
AAGCACCCATCCGTTGCCGAAAGGACCGAGGTTCTTGATGCCGAGAGCACCCAGAGCGGC
GTCATAGAACGCGGTCGACTCCTGGAGGTCGGCGGCGCCGACGAAGACGTGCGAGAAGAT
GCCGTCGCCGGAAATGACAGGATTGGACATGGTTGATTTCCTTGGTGGCTGATGTTGAAT
GGATAGTGGGTGATCAGTAGTGGATCACCGTGCGAATCGACTTGCCTTCATGCATCAGGT
CGAAGGCCTTGTTGATGTCGTCCAGGCCCATGGTGTGGGTGACGAACGGGGCGAGATCGA
TCTCGCCTTTCATTGCGTCTTCCACCATGCCGGGAAGCTGAGTGCGGCCCTTGACCCCAC
CGAACGCCGAACCCTTCCAGGTGCGACCGGTGACCAACTGGAACGGGCGGGTCGAAATTT
CCTTGCCAGCACCAGCGACGCCGATGACGATCGACTGGCCCCAGCCGCGGTGGGCAGCTT
CCAGAGCCGAACGCATCACGTCGACGTTGCCGATGCACTCGAAGGTGTGATCGACACCCC
AGCCGGTCATCTCGATCAGAACCTCGTGAATCGGCTTGTCGAAGTCCTTCGGGTTGAGAC
ATTCGGTCGCGCCGAAGGTACGAGCCAGTTCGAACTTCGCCGGATTGGTATCGATGGCGA
TGATGCGCCCCGCTTTGGCCTGGCGTGCACCTTGAATCGCAGCCAGACCGATGCCGCCGA
GGCCGAAGATGGCCACCGAGTCGCCGGGCTGTACCTTGGCCGTGTTGTGCACGGCACCGA
TGCCGGTGGTCACGCCGCAGCCCAGCAGGCAGACGTGCTCGTGGTTGGCGTCCGGGTTGA
TCTTGGCCAGCGAGACTTCGGCGACGACCGTGTATTCGCTGAAGGTCGAGCAGCCCATGT
AGTGGTAAACCGGCTGACCGTTGTACGAGAAGCGAGTCGTACCATCGGGCATCAGCCCCT
TGCCCTGGGTTGCGCGAACCGCGACACACAGGTTGGTCTTGCCGGACTTGCAGAACAGGC
ACTCGCCGCATTCGGCGGTGTAGAGCGGAATGACGTGATCGCCAGGCTTCACGCTGGTCA
CACCTTCACCCACCTCCACGACGATACCCGCACCTTCATGACCCAGCACGACCGGGAAGA
TACCTTCGGGGTCCTCGCCCGACAGGGTGAAGGCGTCGGTATGGCAAACGCCGGTATTCG
TGATCTTGATGAGCACCTCGCCCTTGCGTGGTGGCTCGACGTCGATCTCGACGATTTCCA
GCGGCTTTCCTGGCCCGAAGGCTACTGCTGCACGTGATTTCATGATGTCGCTTCCTTTAC
TGCCTAACTGAATTTGCCCTCATCGAGGGCACCCTGGTGCCTCTATCGCAGATAGGAGCG
GACGATAGAGATGGTCTCGTCAATGGACTTGTTCTGCGAATCGCTCCTGATTTCGCTACT
GGGAAATTCTTCCCGCAGATAGCTCTCCAGAACGGTTTCCATCCATCCGTTGACTGCTCC
ACGAACGGCCGCAAGCTGCTGAGCAGCTGCAGGGCATTGCGCACCTGCATCAAGCGCTTG
CTCAAGAGTCGCTAGGCGACCTGATGACCCGAGTGGCGAGCTTTCCGCAGTGCAGGCAAC
ATCTGTCCGTCCCAGTCACGATCGACCGCAACCTGGGCCTGTTCTTGGTTTCGTTCCAGT
GCCTCAACGTCAAGATCACTGATCGCCCATGTCTGCGTGCCGCAAGTAGTCGCGAGAATG
CCGTCCTCGGGGAATCCACGATCCATGGGTGCATAGATCGTGGCCTCGCCAGTGTTCGTG
TCCAGCGCCGGACTCCAGTCAGCGGCTCCCGTCGTCACGGCCTGTGCGACGAACATCCGG
TTCTCCAGTGCCCGCGCCATGCAGCCCACACGAACCCGGGTTGCACCTGCCCTCGTGTCC
GTACAGCTCGGGACCAACAGCAGGCGTGCACCCGCCTCTCGCTGGGCTCGCACGGGCAAT
GGAAACTCACTGTCGTAGCAAACAGCGATGCCGGCACGCACGCCATTCAGGTCGAACACC
TTGAGTTCGTCGCCCCCCTCGATGACGCCAGTGTCTTTCTCGAACCCCGTCAACTGCAAT
TTGTCCTGGTAATCACGCGTGCCGTCCGGCGCAAACCACCACGCGCGGTTGCGATAGCGA
TCCGGTCCAACCCGGGTCAAGAACGTACCAGCCTGAATGGTCATGCGCAGCTCGCGCGCC
AGGTCGGTGTACAGGTCCAGCCACGCAGGCTGCAAGGCCTGCAGCGCGGCCAGCGAGGCG
TTGAAATCCTGGCGGATGCCAGGCTCGAACATCGCAGCCAGTTCGAGGGACAGATATTCG
GGCAACACGGCCAGTTCCGCTCCGGCACGGCTCGCCTCCTCCAGAACCTGCCGCTGCCGC
GCTGCGAATGCCTCGAAGTCCGTGGGCTGACCCACGGCGTATTTCGCAACTGCTACTTTC
ATTTCGCGTTCTCCAGGGGGCGCAGCCACATCGTGAGCGTCTGCTCGGTTTCGCTCGGCT
CACCCACCTGTTTCCAGGGCAGCGTAACCTTCATGTCCGACTGCCGCACGTAGCCACGAC
GGGTCCAGAAGGGATCATTACTGCGGTAGTTGGAAGGACGCCGGGGATCGTCGTCTGCTC
GATCCACCGACGCGAACGATGTCCACTGCATGCCCCCCAACGAACGGGCATGCGCTTCGC
GTTCGTCAAAGAAGCGATGGCCCAGGCCAAGGCCCCGGAAGGCCGGAAGCAGGACTGATT
CGCCGCAGTAAAACACTGTCTCCATCGGGATTCCTCGATCGGCGAACGGCACGTGGAAGG
CCGGCTCCGCATCGCCGAGCGGCAATCCCGTGGACGCACCCACGACCACGTCATCAGCGA
GCGCGAGTACCAGCAGGCTGTCTGCCGAACGGGCGTACATAGCGAGGTAGTGCTTCTCGT
ATTCGGTGTCGCCCTCGTACAGGTAAGGAAAGCTGCGGAAGACGCTCGCCCGCAGGCCTG
CCACGGCATCGAACCATTCGGCAATGTCCGGACCACGACGAACCAGCACCTGCACGTCGC
TGGTCATCTCAGGCGTCCCCTCCAACCTGTGCGATCCAGTCGCCGAGGTTGTAGTAGTTG
GTGACACGAGCGATCTTGCCATCGCGGATGTCGAAGAACGCGCCACCCGGCAGCACGTAA
CGCTGGCCCTTGGCTTCCGGCAGCCCGTCGTCCGTCACTTTGTATTCGCCATGCACCACG
TACTCCGCGCCTGCGCGCAGGCCGTCGGCGCTGACCATCACCACGATCCCGCGCAGTTGC
TCGCCATAGCAGCGGTCCATGCGCTGCAGGAAGGCGCGGAAGGCTTCGCGACCGACCTCA
CGAGCGCCCTGGTTCAAGTCGTGCGCGACGTCATCGGTCAACATGGACAGCATGGCCTCG
CGGTCGCCGCGGTTGAAGGCGTCGTAGTAGGCAGTGATGAGAGTGGCAGCGTTCATTCGC
GTTCCTTATTGGGTTGTTCGGAGCGGAGCATTCCGGGGTGCTGTTAGTCTGGGCAACCGC
TCCCCGCTTGTATATGGAATTGTTTCGATTTTATAATTTCACAATCTGGAACAATCAACG
AGCAGCAAAACCGGCCATGAGGCGTGCGTCATGAACAAGGAAATGGAACTACTGCGTATC
TTTCGGGTGGCGGCCGAAAGCAGCAGTTTTCGCGATGCGGCCGCCCGGCTGGGGACTTCT
CCGCAAGGTGTAACCCGTGCCATCCAGCAACTGGAGCAACACTACGGCGAGGTGTTGTTT
CATCGAAGCACGCGCCAGGTGCGCATCACCGCCTTCGGCGAAGGGCTGCTAGACCGAGTG
CGCCCCGCATTGGAGCAGTTCGAGGATCTGTGGCGAACGCCTGGCTCCGACCAGCAGGCC
TCTCTGTCCGGTACGGTTCGCATCACCGCACCGCACAGCCTGGGCACCAGAGCGGTGCTA
CCGGCACTGGAGCGCGTGGCCGAGCGTCATCCGGGCATCACGCTGGATGTGCGCCTGTCC
GATCGCATCAGCAATACGGTTGACGAAGGGATTGACGTCGGGATCAGGGTCGGATTCATG
CGCGATAGCCGCTTCGTCGCACGCAAGGCCGCCGACATGAGACTCCCCATCGTTGCCGCT
CCGCGCCTGATCAAGAAAGTGGGCGTACCTGCAAAAATCGATGCGCTAAGCAGCCTGCCA
GTTACCGTGGCCTTGGATATCAATACCGGCCGTCCCTGGCCTTGGCACTTCAAGGCGGGA
CGCCAGTGGACACCTACCGCACCCACTCTCGTCGCCGACAATGCCGACATGGAAATGGGA
GCGGCGCTGGCCGGGATCGCGTTCGCGCAACTGGCGGACTACATGGCCGCCCCCTACATT
GCCAGCGGGAAGCTCGTGCAAGTGCTGGAGAACGAAGAACCTCCGGCATGGGGGTTGTAC
GTCTATCGGCCTCAGCGTGGCCCAATTCCGGGAAGGGTTCGAGCGGTATTTGATGAAATG
CTGGTCGCCGTTGGATCGTTGCCAGCTTTGCCCTGACGCGTCGCAAGACTCTGTAGGGCA
CACACCTTGAAAAGCGGGGCACTGAGGCTCGGTGGCTCACCCCTCCGGTTGAATGGTAAT
CCCCCGGCGAATTCAACGTTGAAGTGCAATGTGGTTGGGGTTGAAGAATACCTCGCTTGG
GGTTAGGTAGCCGAGCCTCTTTCTGGGCCTGTCGTTGAGACGATCCTCGGCGGCTTGTAG
CTCTTCCATGGTGATGGTCGAGAAGTCGCGGCTGCGCGGGAAATACTGTGGCAGCAGGCC
GTTGAGGTTCTCGTTGCAGCCGCGTTGCCACGGGCTGTGCGGATCGGCGAAGTAGATCGC
AGCCTTGAGTGATCTCTCCAGCCTGCGGTCCTCGGCGAACTCGCTGCCTCGATCGAAGGT
GATGGTGTGGATGTAGTCGGCCAGCCGATCCATGCGGCACTCGATGGCTTGCGAGACGGC
ATCGGCGGTGCCGTCCGGACTCCAGGTCAGGCGCACGAAGCCGCTTCGCCGCTCGACCAA
TGTGATCACCGCGCCCGTGCCGCGTGCGGGACGCACCGAGTCGCCTTCCCAGTCGCCAAT
GCGGCTTCGCTCGGCGACTTCAGGCGGTCGAGCCTGAATCGGCTTGCGGTCGGCGAAGCG
GCCCGTGCGGCGCTGGCCGTAACCGCGACGCCGCTTCGGTTGCCGCAAGTGCGAGTGCAA
GCCGAGCTCGCGTGCATACCGGTAGACCGTCGTGTGGCTCACCTTGCCGGCTTTGAGCGG
TTAAGCATGTTGCCCTCCTATTTGTTCCATATTCAGGAATAGCTTAATCCAATAATTTCC
ATTTATTGAGATCAATCATGGGGCTAAGATTTGTTCACTGCCAGGTTAATCAGCCATGGC
GAAATACAAACCCGCCGATGAGGTTCTCAACATGAGCAATAACATTTCTGGAAAAGTTGT
CGTTATCACCGGCGCCAGCAGTGGCTTGGGTGAAGCGACTGCACGCCACCTTGCTGCGCT
TGGCGCGCGCGTAGTGCTGGCCGCACGCCGCAAAGATAAACTCGACGCATTGGTGACTGA
GCTGACCAATGCAGGTGGTCAGGCAATCGCGTATCAGACCGATGTCACCTCTCAGGAAGA
AGTCAAAGCGCTCATTCAAGGTACCGTGGACACCTACGGGCGCATTGATGTACTGGTCAA
CAATGCCGGGCTGATGGCGATTGCACCGCTCAGTGATGCTCGCACTGACGAGTGGGATCG
CATGATCGACATCAACATCAAGGGGCTGCTGTACGGAGTCGCGGCTGCATTGCCGGTCTT
CCAGAAACAAAACAGTGGCCACTTCATCAACATCGCATCGGTTGCAGGCCTGAAGATATT
CAGCCCTGGCGGCACGGTGTACAGCGGCACCAAGTTTGCTGTACGGGCCATTTCCGAAGG
ACTGCGTCACGAAGTCGGTGGCAGCATTCGCACCACGACTATCGAACCGGGTGCTGTGGA
CTCCGAGTTGAAATTCGGCAGCACCCACCAACAGAGCCGCGATTTCGTGGTGGACTTCTA
CAAGCATGCAATTCCCGCTCAATCCGTCGCTCGGGCTATCGCCTTCGCAATTGAGCAGCC
TGCTGAAGTGGATATTAACGAGATCGTTCTGCGCCCAACGGTGCAGGAATTCTAATGAGC
TTAGGGCCTGCCGCTTCGGCGTCAGGCCCCGCTTATATCGAGTGAAAAGCTGTGTGAATC
GCCCCCTGGTTCTGTAGTTACCAGATAACCGCGTTTGGCCGGTTTGAGTTTGTTGCATCA
GATGGGTGTCGGCCAATAGCCGCCATTGTGTTCCCGGTGAGGCTTTGCCTGCGCGTAGTC
CGATGCAGCAAGGAAACCCCCAGGTGTTGTTCGAGCATTTTTACCTGCTTTCCCACCAAC
TGAGGGGATAGGTTGAGGTCATCCGCAGCAGGGCTGAATGATCCCAGCTCTGACGAACGT
AGCCATCTGGGTCGGGCGATCCATTAAAAACTCTCTGTTTCAAATATTACGTCATAGTAG
GCCTTTATCCGCTACCAACCAATGATTACATTTTATTCACTCTTCGATTAGCCGCAGACC
TTTCCTGCGCACTTCGAAGCCCATTCAAAAACGAGGTATCCGCAATGGCACGCATTGTCA
GAATCCATGAATACGGTGACGCCAGTGTTCTGAAGCTGGAAAATTTGGACGTATCGGCAC
CGGCGGCAAACGAGGTGCAGATTGGCGTCAAAGCGATTGGCTTGAACCGAGCCGAGGTGA
TGTTTCGCAATCACGCATACCTACAGGAAGCCGAGTTCCCTAGCCGCCTGGGCTACGAGG
CCGCAGGCATCGTGGTTGCAGTGGGTAGCGCAGTAACCGGGATCAAGGTGGGTGATGCAG
TCGCTCTCATCCCGCCTCTGGACATCGCCCGTTGGGGCACCTACGGAGAGCTGGCCAATG
TACCTGCTCATCTGGTGGTGAAGAGCCCCGAGAGGTTGTCCTTTGAAGAGGCTGCTGCGT
CCTGGATGCAGTACGTCACCGCCTGGGGTGCACTCATCGAGCAGGCCAAACTCGGGCAAC
ACGACTTTGTCCTTGTCACCGCGGCATCAAGCAGTGTCGGTCTGGCTGCCTTCCAGATAG
CACGCATGGTCGGCGCCACACCAATTGCAATCACGCGAACCCGTGCGAAGAAACAGGCCC
TTCTGGATGCTGGTGCCGCGTATGTGATCGTGAGTGACGAAGAGGATATCGTCGAGCGCG
TGATGGAGATAACGGCCGGACAAGGCGCCCGCGTTGTGTTCGACCCGGTTGGCGGGCGGT
CCTTCGAGCCCCTCACGCAGAGCATGGCCCGAGGTGGCATTCTGCTGGTATACGGTGCAC
TCAGCTCGGAACCGACGCCATTCCCGCTGTTTACCGTGCTGGGCAAAAGCCTAACCCTCA
AGGGCTATCTCTATGCAGAAATTGTGGCCGACCCAGAAGTCCTTGAACGTGCCAAGGCGT
TTATTCTGCAGGGGCTGGAGTCTGGAGCACTGAGCCCGATAATCGCCAAGACCTTCCCTC
TGAGTGACATCCAGGAAGCCCATCGTTTCCTTGAGGCCAATCAGCAGATTGGAAAGATCG
TGGTGACAGTCTAATCGCCATTTCTGGGGCTGAGAGCAGAATCTTTCGGCCCCAGTTCAA
CCCGTCCAACTGACCGCTTTTGGCCGATAGCGGACATAGGCCCCGCGGCGAATGTCCACC
TCTTCTTTGGCGATTCGGTCAGAGCTCAATTCAATCTGATCAACTGCCTACCAGCTTGTC
GACTTCGCCTGCGAAATGCTCTTGGGATCTGGGAAGCTACCCTTGAGAATGCACCGACGC
GACCGCGATGCCGGCCGGATTTCCCCTCAGGCGCTATGCAAGTCTACAATATACCGTCAA
GTACCCAACGGATCGGCTAGCGATGACTCCACCCTGATGCTTGATTGAAGAAGCGACCCA
GACACATAGGTCTGGAAGGGTGCCTGTTTCTTTCGTTTGGCGCGCACGGCTGTGCGCGGA
GATCATTTTCTATGTCTGCAATTTATCCCCTGCGCCAGCAATGGCTCGGTAACATCCGTG
GTGACCTGCTGTCGGGCATTGTCGTTGCGCTAGCCCTGATTCCTGAGGCAATCGCGTTTT
CCATCATCGCCGGCGTCGACCCAAGGGTAGGTTTGTATGCCTCGTTCTGCATCGCCGTCA
TCACCGCCATCGCCGGTGGCCGCCCTGGCATGATCTCGGCTGCGACCGGCGCCATGGCGT
TGGTGATGGTCACGCTGGTGCGCGAGCACGGCATTCAGTATCTGTTTGCCGCCACCATCC
TGGCCGGCGTCCTGCAGATGCTGGCCGGCGCCCTGCGGTTGGGCTCGCTGATGCGCTTTG
TGTCGCGCTCGGTGGTGACCGGATTTGTGAATGCACTGGCGATTCTCATTTTCATGGCGC
AGCTTCCCGAGCTCATCGGCATGCCGTGGATGGTGTATGCGATCTGTGCTGTGGGTCTGG
CAATCATCTACCTGCTGCCGCTGCTGACCAAAGCCGTTCCTTCGGCATTGGTGGCGATCG
TGGTTCTCACGGCCGCTTCCATGTATTTCGGCTTCCAGGTACGCACCGTAGGCGACATGG
GGGCGCTGCCTGACAGCCTGCCGTCGTTCCTGATTCCGGATGTGCCATTCACCTGGGAAA
CACTCCAGATCCTGCTGCCGGTTTCGGCGACTTTGGCGGTCGTTGGCTTGTTGGAATCGC
TGATGACCGCGCAGATCGTCGAAGACATGACCGATACCCCGAGCCAGAAGAATCGCGAAT
GTGCGGGCCAAGGCTTGGCTAACACCGTAACGGGCTTCTTTGGGGGCATGGCAGGCTGTG
CAATGATCGGCCAGTCGGTGATCAACATCACTTCCGGTGGCCGGGGCCGTCTCTCGTGCC
TTGTGGCCGGCGTGGTTTTGCTCCTTCTGGTTGTTTATGGGTCAAACCTGGTGAGTCAGA
TTCCAATGGCCGCACTGGTCGCAGTGATGATCATGGTCAGCATCGGCACCTTCAGCTGGC
GCTCGCTGCGCGAGCTGGCCATTCATCCCAAGAGCTCTTCGGTCGTGATGATTGGCACGG
TCATCGTGACCGTGGCTACCCACGACCTCGCCAAAGGCGTGTTGACAGGCGTGATCCTGT
CGGCGGTGTTCTTCACCCGCAAGGTCGGCAAGATGCTGATCATCGACGACACCCAGGTCG
AGACCGACTCGCGCGTCTACGTTGTGAAGGGGCAGGTGTTCTTTGCGTCTTCTGGACAGT
TCGTGAGTAGCTTCAACTATCTGGATGTCCCCAAGGAGGTCATCATCGATCTGAAGGACG
CCCACTTCTGGGACGTGACCGCCGTTGATGCGCTCGACCGGGTAGTGATGAAGCTGCGCG
AGCACGGCGCGACCGTTGAGGTGTTCGGTCTCAACGATGCAAGTGAGACCTTGGTAGACC
GCTTGGGAAAGCATCGTACGCCAGGCGCCACACGGTCGTCGGGTCATTGAACAGATGAGC
GAAGCGGGCACCGAGGGGTGCCCGCTTCCTTTTCGGCAGTCATCGAGTTGACATATGGCA
AGGCAATACTTCGATTATTCTAGATAAATGGTTGCGATGACATGCGTCCCCTGAATGTTC
TGTTCCTTTGCACAGGCAACTCGGCGCGCAGCATTCTTGCCGAAGCACTGGCCAGCCATT
TAGGGCGCGAACGTATCCGCGCTTACAGTGCGGGCAGTCATCCCAAGGGCGTAGTTCATC
CGGTGGCCCTGCAGGTGCTCTCGGAGATTGGCTTCGACGTTGCCGGGCTGTCGAGCAAGC
CGTGGGATGCATTCGCAGGTCCGGAAGCACCGCAGATGGATCTCATCGTAACGGTGTGCG
ATCGTGCCGCGGGTGAAGCGTGTCCCGTGTGGCCGGGCCACCCGGCTACCGCCCACTGGG
GCATCCCCGACCCGGCCGCAGTGCAGGGCAGTGCTGATCAGGTCCATAAGGCGTTCCTGA
GCACGCTTCACCAGCTCCAGCACCGTCTCGGATTGCTGTTGGCGCTTAAGCCTGAAGCGC
TGGACCGCATGGCCCTGCAATCGCAGGTGCGGGCGCTGGGCAATGGCGCCGAGGCTCACG
CGCGAGATAACACCGGAGAAGCCTCCCCGATGTAGTCGCTGATCTGCCTTACTGCCTCGC
GCGCGTATCGGGTCACCCCGATCAGCGTGGCCGATGCTGCGCCATTCCAGTCGCCATAGC
CGAGCAGCCAAACCGATGGCGCTGCGACCGACCGAACCTGGGTGTCATCCACGTCGATCC
GACCACGAGCGTTGACAATGCCCAGTCCTTCCAGGTGCGACAATACCGGCCGGAAGCCGG
TGCACCAGATCACCGCGTCGAAGTTGCGTTCGCTGCCATCTGCCCACTGCATGCCGGTGG
CGGTGAAACGGACGGGTGGCGGCATGGAGACCAGTACACCGCGGCGCCGTGCGTCCACCA
CCGGCGGCACCATCACGATGTCGCCAAAACCATCCCGCTGAATATCCGGCTCACGTCCTT
CCTGCTGAGCCCTCCACTTCTCGGTTGCGCGTGCGAACAGAACGCGCCCGTCGACATCGT
CGGCCAGGAAGGCTGGCGCCCGCTGGGTGATCCACGTGGTCTTGGCCACCTTGGAGACCT
CGGCCAGAATCTGTGCGCCTGAGTTGCCGCTGCCGATGATGGCCACGCGCATTCCGGCGA
AGGGTTCGGGATGGCTGTAGTGGGCCGAGTGCAGCTGCACGCCGCCGAAAGCGTCCAGAC
CTTCATATCCGGGCGTGCAGGGATGCCGCCACGTACCCGTGGCGCTGATCACTGCACGTG
TCTGCCACTGCCGGCCGTCATCTGCTTCCACCCGCAGCCGGCTCCCCGAGCGGCTGATGC
GTTTCACCTGCACGGGACGGATGACGGGCAGCGCATACTTATGCTCGTAGCGCGCGAGGT
AGTCGAGCACTTCCGCCTGCGACGGGCACGGTTCCCGGGTAGCAGGCATCGGCCAACCGG
GAATCGAGCTCCAGCCCGCCGGCGAGAACAGATGCAGGGATTTCCACGCATGCTGCCACG
CCCCGCCAGGTGACGTTTCGGCATCAAGAATCACATAGGACAGCCCGCTGCGACGCAGGA
AGTAGCCAGCCGAAAGACCCGCCTGGCCACCTCCGATCACCACGACATCGACGCTGTCCA
TCGGGACTTCCTCATGCTGCAGCACCTAGGCGATTCAGCGGCTCCGTGCATCGGCAGGAA
AGTAGCTTTTGCCCAGGCGCAGGGCGACGTGGACCAGCAGAATCAGCACGGGCACTTCCA
CCAGCGGGCCGATAACAGCCGCGAAGGCTACCGGGGAAGCCAGCCCGAACGCCGCGATCG
CCACGGCGATGGCCAGTTCGAAGTTGTTGCCTGCTGCGGTGAACGCGATCGCGGTGGTGC
GGGGGTAGTCTTTGGCGATCAGCTTGCCCATGAAGAAACTGATGACGAACTGGATGATGA
AGTACAACGTCAGCGGGATCGCGATGCGTACCGCGTCCATCGGAATCCTCAGCACATCGC
CTCCCTTCAGGCTGAACATCGCCACGATGGTAAACAGCAGTGCGGCGAGGGTTGCCGGGC
TGATGGCGGGCAGGAACGTCTCTTCATACCATTGCACGCCCTTGCGCGCCTTCAACCATC
GGCGGGTGAGGAAGCCCGCCAGGAACGGGATACCAAGGTAGATCAGAACAGCCTCGGCGA
TGGTCCAGAAACTGACATCGATGACGCTGCCCTGCAGACCGAACACCGGCGGCAACCAGG
ACAGGAAGAACCACGCATAGACGCTGAACAGCGCAATCTGGAAGATCGAGTTGAATGCCA
CCAGCCCGGCGACGTACTGGCCGTCACCGCGGGCAAGCTGATTCCAGACCAGCACCATGG
CGATGCACCGTGCCAGCCCGATCAGGACCAGGCCGGTCATGTACTCGGGGTAATCGCGCA
GGAACAGCACGGCCAGGCCGAACATCAGGAACGGACCGACGATCCAGTTCTGCAGCAGCG
AGAGCATCAGTACCCGTTTGTCGGCGAAGACCCGCGGCAGTTCCTCGTACTTCACCTTGG
CCAGCGGCGGATACATCATCAGGATCAGACCAATCGCGATCGGGATGTTGGTCGACCCTA
TGGAGAGGCTGTTCAACGCGCTGGGTACACCTTCGAACAACGCCCCCATGCCGACGCCGA
GCGCCATGGCGGCGAAGATCCAGAGCGTGAGATACCGGTCCAGGAAGGACAGGCGGGAGG
TATCAGTGGTCATGGGGATTTCCGGAAAGACGGTCAGTTGATCTGTGCGATCGGGTCGAG
CCGGGCCTTGAGGGCCTCGCTGTCATCCCAGACGCTGTCTGAGATCTCCAGAAACGCCTT
CAGGCGCGCCTTGATGATCTGGTGCGCGCGATCGAACGCTTCGGCTTTCTGTCCGTCCGA
GCCTTCAACGCCGGCCGGATCGAACAGGCCCCAGTGCACCCGTACAAAGTCGCCGAACAC
TACCGGGCATGCCTCGGCCGCCGCGCTGTCGCAGACGGTGACGATCAGATCCATCGGCGC
GGCATCCGCTTCGGCGAACTCGTCCCACGACTTGCTGCGAAGGCCGTCCACCGGGAAACC
CTCGCGCTGCAACTGAGCAATGGCAAACGGGTTGACGCGGCCGGCCGGCTGGCTGCCGGC
GCTGAAGGACTCGTAGCGGCCTTGGCCCCACTTTTTCAGGGTCGATTCGGCCAACACGCT
GCGAGCGGAATTACCGGTACACAAGAACAGGACGCGACGGGTCATCTGAGCGATCTCTAA
GGTGGGTTGGTCAGCAGCCAACGGGTCGTTCGCAGGCCTGTTCGTCGGCACAACAGTTCT
CCGTGAGATAGGCCACCAATGCGGTCATCGCCTCGAACTCGGCCCGGTAGCAGATCGTCC
GACCATGTTGCTCGGCGCTGATCAGGCCCGCAGCCAACAGTTCCTTCAGGTGGAAGGAGA
GCGTGGCACCAGGCAAGCAGAGCGTCTGGGCAATGTCACCGGCCAGCTTGCCGCCGCTGC
CGGCCTGTACAAGCAGGCGGAAGATCGACAGGCGGGTGGCGTGGCCCAAGGCAGCAAGAG
CGTGGGTTGCAGCGTTATGTTCCATGATTCTAGAATAATAGAATCGATTCCGTAGGACAA
CCCCGTGCAGCAGATCCCCAACTTGGTCCCAGGTGCCTTGGACATCCCGACGGCCACCAA
GCTCAACGACCCGGCCGCGCAGCCGCACCGCCCGCGCATCCTGATCCTGTACGGGTCGCT
GCGACCTCAGTCGTTCAGTCGCAAGCTGGCGCTGGAGGCGCAGCGGCTGCTGGAACAGCT
CGGGGCGGAAACCCGCCTGTTCGATCCACATGAGCTGCCGATGCTTGACTCGGTGCCAGC
CACCCACCCAAAGGTGCAGGAGCTGCGCCAGGCCTCGCTGTGGTCGGAGGGACACGTGTG
GGTCAGCCCGGAACGCCATGGCACCCTTACCGCGGTATTCAAGAACCAGATCGACTGGCT
GCCACTGGAAGAGGGCAGCGTGCGCCCCACCCAAGGCCGCACGCTGGCCGTGATGCAGGT
CTGCGGCGGTTCGCAGTCGTTCAACGTCGTCAACGCGCTGCGTGTGCTCGGCCGGTGGAT
GCGGATGGTGACGATCCCCAACCAGTCCTCGGTCGCCAAGGCCTGGCAGGAGTTCGACGA
CGAAGGTCGAATGAAACCCTCGGCGTACTACGATCGCGTGGTGGACGTCATGGAGGAACT
GGTCAAGTTCACCCTGCTGGTACGTGGGCGCACCGACTACCTGGTGGACCGTTACAGCGA
GCGCAAGGGGGCCATCGAGGCGGCGGCGCTCGCGGCCGCTGCAGGGGTGGTGGAAACTGT
TTTGAACGAGGAGGAAAGTGCGTGAACGCGGTCATCTACCACAACCCCAAGTGCGGCACC
TCGCGCAACACCCTGGCGATGATCCGCTTCGCCGGGATCGAGCCGGAAGTGATCGACTAC
CTGGCCCACCCGCCCAGCCGCGCGCGCCTGGTCGACCTCATCAGGGCCGCGGGCTTGAGC
GTGCGCGACGCCCTCCGGCAGAAGGGCACTCCTTATGACGAGCTGGCACTGGGCGATGCG
GCACTGAGCGACGACGCGCTGCTTGATGCCATGCTGGCGCACCCAATACTCATCAATCGT
CCTTTCGTGCAAACCGATAATGGCACGCGCCTGTGCCGCCCTTCCGAACTGGTGCTGGAT
CCTGCCGAAGCTTCCCGGACCATTCCGGAAGGAAGATGGAGAGTTGGTGGCCGAGCACAG
GGGAAGCCCGGCGACCTAGTCTGGGTGCTGGGCCGGGCTGGCCGCCTTTGAGAACAACCG
GAGATCCTGCCCCATGCCGACGCTCCATCCCGCAAAAAGCGAAAGTGCGTGGCGTGTCTT
CCTGGTGTTCCTACGACTGGGACTGACCTCGTTCGGCGGCCCGATCGCCCATCTGAGCTA
CTTCCGCCTCGAGTTTGTCGAGCGCCGCCGGTGGCTGACGGACCGTAGCTACTCGGATCT
GGTGGCCTTGTGCCAGTTACTGCCAGGCCCAGCCAGCAGCCAGGTTGGGATGGCGCTGGG
CTTGGCTCGCGCCGGCTGGCTTGGCCTGCTGGCCGCCTGGGCAGGTTTTACCCTGCCATC
GGCCGTACTGATGATCCTGTTCGGATTTGGCGTTGCTCGATACCAAGGCATCCTCGAATC
CGGTTGGCTGCATGGCCTGAAGATCGTTGCAGTTGCCGTGGTGGCGCAGGCTGTATGGGG
AATGGCCCGGACCCTATGCCCGGACCGCCTGCGGGCAGGGATGGCGCTTGTCGCCGCCGT
ATTGACGCTAGCACTGCCCTCGGTCTTCGGCCAGATGGTGGTGATCATCTGCAGCGGCCT
GCTCGGTCGCTGGGCGCTGAAAATCGAGCCTGCCCAGGGCCAGTTCGCTTGCAGCTATCC
CGTCTCGCGAAGAACGGGCTCGGTAGCGCTGATGCTGTTGGTGCTGCCGCTTGTTCTGCT
GCCTGTGTGGGTGGTGGCTAGTGGCTCCCCGTTGGCTGTGCTGTTGGAGGGGACGTACCG
TGCTGGTGCCTTGGTCTTTGGCGGCGGCCATGTCGTACTGCCGTTGCTGCAGACCGCGGT
TGTCCAAAGCGGCACGGTGACCACTGCGGATCTGCTCGCTGGGTACGGTGCGGCGCAGGC
GGTGCCAGGCCCTCTCTTCACTTTCGCGGCGTACTTGGGAGCCCTGGCCAAGGGGCCGCT
GGGTGGCTGGCTTGGAGGCCTTGTGCTGTTGGCAGTCATTTTCCTGCCAGCCTTTCTTGT
GCTCGTGGGGGCGCTGCCGTTCTGGGAGGCCCTGCGCCACCGAAAGGCTTTGCAAGCTTC
GATTGCTGGCGTCAACACCGGGGTGGTCGGGATTCTGCTGGCTGCGTTGTACAACCCGGT
GTGGACGAGTGCGATCCATGACCGATGGGATGCCGCGATGGCGCTGGTTGCGTTCGGGCT
ACTGGCCCTCGCGCGTACACCGCCGATCTTGGTTGTGTTGCTGGCTGCCATGACGACCTG
GGCCCTGCCACGGTAACGCCGCCAGGTCAATCAGGCGCGCCTCTGCAGCACAACATAACG
TCTGCTTCTGGCCAGCAGCGGTCATTCACAATCCCTCGGTCAAGTCGAGTCGCAGGACGC
GAACGTGACAGGCCCTAGCTAGAGATGTTATCTCGCGCGGCTATTCTCTCGACCAGTGTA
TTGATCGCCGCCTCCATGGCGTGGGCAGTCTTGTCGCCGCTCTGGTTGGTGATGACGAAA
ATGCCAAGGTCATACTTCGGCATGATGTAGATATAGCACTGCGAGCGGGGCACACCACCA
TGATGGGCATAGTAGGTGCCCTTCAAGCGGTCGCCGCCGACGATGTTCCAGAAATAGCCG
ATGCTGAACTCGGAATCGAATTCGACAAGAGTACGGTGTGATTCCGTCACGACGGGCCCA
CCGGCCAGCTGGAACTTGAGGAACTTCACCATTTCCGGAACGGTCGCCTTTACGTTCCCC
GATGCTCCCCAAGGCAACTCCGGCATGGGCGAGGTCGGTACCGCGTTGTCACTGTGGTAG
CCGACCGCAAGCCGGGGCGCCTCAGCATCGCCCAGCCTGATTCTGAGGTCCGCCATTGCC
GCGGAATCGCGGAAGAATTCGCGTAACAGCGACTCATAGTCGCTCTTGTAAACCGTCTCC
AGAATATGCGCCGCCAGTTGGGTTCCAGCACTGGAGTAGGCGTAATCCTTTCCGGGCACC
TGGTGAATCTCGACGGCATGCAGGTCCCTGAAGAAATCCGCCTTGCCATAGCCGGCGTAA
ATGGCATTGAGTTCACGAGGCGTACGCTGATCGGTGAAGTCCGCGAGCACCGTGTTCGCG
CGTTCCGGCAACATGTTCGGAAGACCGCTCGTATGCGACAGCAGGTGACGGATGCGGATG
GGGTCGCCCTTGTACTGCAGGTTCGGATAATTGCCGTGCAGATACTTCCGGACATCGTCG
TCCAGCCCCAGCCTGCGCTCCAGGACGGCATTGGCCATCAGGGTCCCTGCCATGGTCTTG
CTCAACGAACCGATTTCGTAGAGGGTCGCGTCGGTCGGAGGGCTCAGCCTGCCGGCTTCC
ATGTTGCCGCGATGACGGATGAATTCCTGGCCCCGATATACGACTGCGATCGAGGTTGAG
TGGAGCAACGGCTGCTGTATCAGTGTTGCGGCCACCTCATCGAGGTCCGCCCCGAGATCC
TTTGCCGGCACATGCTCGCCCTTGCAGCCGGCAGCCAAGAACACGACGGACAATACGAAG
TAGTTGAGCCACCGCCCGTTTCGAACAATCCTCGAAATCGCTTGCATGCGTCTGTGCTTG
AAGGGTTTTGGCAAGAACTCTCAAGATAGCCGAACACCGAGGGCCGCACACCTGTCCCTG
TTCTCGCGGCGGCCGCCCCTGGCGCCAGCCAGAAGGTGTGCGTGTGGACGTCCGCTTCGT
GCCGAAAGCACACGTCGTCCCGGAGCTTCGTCGGCATCAATGGGTGGAGTCGTTCGCCCG
CGACTGGTAGAACTCGCCGATGCGTCGAACAAACCGCTGCGGGTTCGCACCGGCAAGATT
GGTCAGTACGATCACGGCCAAGTCTTCGTCCGGGTAGACGACGAATGCCGCGCGGGCACC
GCCAATGCCTGCGACCTGGCGCGGGCGATCAGCCTTCAAAACCGGCCAGCCTAAGGCCCA
ATCGCTTTTCGCCCCGCTGTTCAGTGGCTCTTGCTGCCACATGCGCTGGACATGTGCATC
ATCAATCAACTGGTCCTGCGACAGCGCAATGATCCAGCGCGACAGCTCTTCGGCCGTCGT
CTGGATTCCGCCACCCGCCCACAGGCTGTAGGGCATTTCATAAATCCAATGCGACAGGCG
CTCACCATCGTCCGGTGCCAGCGAGCCCCGCGGCGACCAGCTGTAGATCGTGGCGGCTCC
GGCAACCAGGTCATAGCTGTCACCGAACGTGGTAGAGGGCATGCCCGCCACATCGAACTG
TCGCTGCGTCACGAATCGCTCGTATGGTTGCCCGCTCAACTTGACGATGATCCGCGACAG
CAGGCCGTAGTTGGTCTGGTTGTACGAGAACTGTTCGCCTGGCGATACCTCCAGAGGCCG
AGCCTCGACCGCGCTCCATGCCTCCGGCTCCGTCGCACCGCCAAAGGCCCCCTGCGAGTC
GATGATCTCCGGAAGGCCTGATGTATGCCCCAGCAGCTGCCGGATCCGCACCCCACGCCA
GGTCGCGGGCACATCGTCCAAATAGCGTGACAAGGGGGCGTCCAGATCCACCCGTCCGTC
CTGGACCAGTTGCATCATGGCTACGCCGGTGAACGACTTGGTGGCCGAGTTGATCGGGAA
CAGCGTCTTGCCGGTAACAGGCACCCGGTTCTCGACATTGGCGAACCCGTAGTTCTCCAG
CAGCACTACTTTCCCGTTTTGCACCACTGCCAGCTGGAGGCCCGGAATCCGCTGCTTCTG
CATGGCCTGCTGGATGAAGGCCCTGGCCTTGCTGTTGGCTTCCTTAAGAGAACCGGCCGC
AAGCGCCTGGGCTGGAAGCCATGCCGACAGGGCAACGGTCAGCAAGGCGGTGCGCAAGAG
TGCAGGCAGCATGGATTTCCCTGGGCCAGGTCGTCTGGAAAATGGATTGGCGAGTGCCGA
CGGAACCGATGCCGGCCGGCAACCTTAGGCCCAGGCACCCGGGCACGACAGTGCAAAGAG
TCATGCTCACAATGGAGTTGGCTGAATGGTCCGGGGGAAGTTAGGTGAGCCCGCGCATCG
GCGGCCCGCTCGGCATGGGGCTGATCGGGCTGCCTGACGCCCGGAGCGGTTGCACGCCAC
ACGCATGGCCCGGGCAGCGTCGAATCCCCGCTAGGAATCGGATCCTGCCAGATCGGACGG
CAGCTGTCGGCCAGAAGTGGATACTGCAATCATTGCTGCCTGAGCCCACTCTCCAAAGGC
AAGGGGAGCGCCTGCTGTTCGCCCGCTGTCACATCAACTGCGACTAGCTGAAATCTTTGA
TCGCCTACCTGGCAGGGCATTCCGCGCACCAGCATCCTGTTCGATCTGATGACTAATGAT
TCTCAGGACTTGCTGCGGTACCGGTGTGCGGCTACCTCGCTATCACTACTTGATCAGGAA
GTCATTCAGTGATTTTCCGCTTGCTACCAGCTCGGCTATCCATCGCGGTTGCCGCCCTCG
ACCGGACCACGTCTGGCCGCGCACTGCAGGATTGCGGTACTTGGGAGCGATCTTGGGCAC
TGTCGATTTGGCAGGCCTCCGATCACCTCGCTTCTTGGCGGTTTCGGAGGGCACGATCAC
TGAAGCGCCGTAGAGTTCCTCTATCGTGTATCCATGATCCTTGACGTACTTGTTGATCTT
GGCGCGCATCGCTGTGGCCTTAGGGCGTGACAGCACTTTGGACTGCTGCTTCTCCGCCTG
AGCAATCAGTGAGCGAAGTTCCTTGGCAGAAAGGCCGCTGATATCAATAGTCATGAATTC
TTCCCCGATGTCGAGGCCCTAGCCTATTCTCAAATGACATTGCGTGTCACTCCATGTCCA
CTATGAGTCGCTCAATCTCAGGATCGACTACTAAGAATTTTATCGTGTTAGCTACTCTCT
CACTGCACATGATTTTCACGTGGCATATGGACCTGAGGACTAAAGATGCGCCGTGAGTGA
TTGCTGTGGTCCCGCCAAGAATTCTTTGAGATCGCCAGTTTGAGGCATTGGATGAATCGA
CGTTAGACTCAAGCGCTTTCCGTAGCAGATCAGGGAGGCAAGGCGCATAACCGTGAGATC
AATTCCCTTCATTGTCGCTGCCGCGTTGGCGGGAACTTCGCTGGCTGCAGATGCTTCTGA
GGATAACCTCCATAGAGATCCTTACTTTGATCCAGGAGGCGCCGTCAGGTTCAACTATGG
CTGGCTCGACTACGGGCCGACCAGCCGCCTGCAGCTTGAACTGCTGCGTGCAGACCTTGA
CGCTGGAACCGGACCGTTTTCCTTCTCTGCCCAATACCGCTGGTACGATGGCTTCGACGC
CGTGCATCACGCCTACGCGGGCTGGCAGTTCTCCGATGCTACCCAGCTCAAGGCAGGTAT
CCAGCAAGTCCCGTTCGGGCTGCTCCCTACCGTTTCGCAGAGCTTCTGGTTCGGCTCCGG
CTACTACTTGGGCATTGAGGATGATTACGATCCGGGCCTTGTAGTGATTCACCGCACCGG
CAGCACGACCTGGCATCTCGGCTGGTTCTCCGGAGACGAATACGGGTCCGGGGCTCGCTA
TGATCGCTACTCCTTTGATGTCGCGCAGACCGAGGCGTTGCCGTATCGTGAGCGGCAACG
ACTGCATGCACGCGTGGAGCGCGCGCGCGCCTGGGGCGGCGGCGAGCTGTTGCTGGGCGC
ATCAGCGTTTGCTGGCAAGGTGCAGAACACTCAGACACGGCGTCACTACGGTCATCAGGG
CGCGGCCCTCCACGCACAGTGGCAGCGCGATGGTTGGACCGCGCAGTTGCAGTGGGCGCG
GTACCGGTATGCCGTGCCCGGAGATCGCATCGCAATGTCGGCGTTCCAATCCCCCTTCCA
GGTTGCAGCGCAGGCGGATGTGCCAAGCGCCAACATCGCCTATTCGTTCGGCCAGAAGGG
CTGGCTGGATGACATCACCTGCTATAACAACCTCAGCATGACCCGCCCGGTCGGGCACCG
CGCGGGCCTTCGTGATTCGTGGCAGAACGTGACCGGTTGCAGCCTGCAGAAAGGCATCAT
GCTCACCTATGTCGACTGGATCGCTGGCCGCAACATGTGGTTTGCCGGTGGTGATGGTAT
CGGCATCGACGAGGGAGGTCCTTCCCGCTGGCATTCACGGCTGAACTTCAACATCGGCTT
CTACTTCTGATCGGCCTCGCGCAAGCCAGAGGCTTCTTCACCCAACAACACGGAGGTATC
CATGCAGAGCACGGCTCCGCAACATCCCCCCGTTCGCCAGCGGATCCTTCCGCAGGTGTT
CATTCCCACGGCAGCCATCGTCATCGCGCTGCTGGCGCTTGCTGCCATCGCGCCCGATAT
AGCCACGCGGTGGTTCACCGCGGCCAAGTCATGGGCTGCCAATGATGCAGGCTGGTTCAC
CATCCTTGCGGTGGCCGGCTTCCTGGTCTTCGTCGTCGGCGTCGCCATCAGCAGTTACGG
CCGCATCAAACTCGGCCCTGACCACAGTACGCCGGACTACAGCTACGGCTCCTGGTTCGC
CATGTTGTTCGCTGCCGGCATGGGCATCGGTCTGATGTTCTTCGGCGTTGCCGAGCCCAT
CATGCACTACGCCACGCCGCCGGTCGGCTCGCCCGAGTCGGCCGCAGCTGCCCGCCAGGC
CATGCGCATCACCTTCTTCCACTGGGGCATCCACGCATGGGCGATCTACGCAGTGGTAGC
GCTGTCGCTGGCGTACTTTGCCTACCGGCACAATCTCCCGCTGCGTGTCCGATCCGCACT
GTATCCGCTCATCGGCGATCGTATCCACGGCCCGTTGGGGCATGCTGTAGACACGTTCGC
CGCGCTGGGTACCATCTTCGGCCTGGCCACCTCGCTGGGGCTGGGCGTCATGCAGATCAA
CGCCGGCCTGAACTACCTGTTCGGCCTGGAGGTCAGTACGCTCGTCCAGGTTGGCTTGAT
CACCGTCATCACACTGGTGGCGACCGGCTCGGTCGTGGCTGGCCTGGACAGCGGCGTACG
CAGGCTGTCCGAGCTCAACATGATCCTGGCGGCAGCGTTGCTGGCCTTCGTGCTGGTCTG
TGGACCCACCGTGCACCTGATGCAGGCACTGGTGCAGAACACCGGCATGTACGTTTCCCA
GCTGTTCTCGATGACCTTCAACCTTTATGCCTACGAACCCACGGGTTGGCTGGGTGGCTG
GACGCTGTTCTACTGGGGCTGGTGGATTGCCTGGTCGCCCTTCGTTGGCATGTTCATCGC
GCGCATCTCACGTGGACGCACCGTCCGTGAGTTCGTGGTGGGGGTGTTGCTTGTGCCGCT
TGGCTTCACATTCCTCTGGATGACCATCTACGGCAACACCGCGTTGCACATGGTGCGGGC
GGAGGGCATCCAGCAGTTGGTGCAGGCGGTCTCAACCGACAGCTCGACGGCGCTCTTCGA
GTTTCTGGAGCACCTGCCGCTGACCATGCTGACCTCTTCGCTGGCGGTCATCCTGGTTGC
GCTGTTCTTCGTAACCTCAGCGGACTCCGGTGCCCTGGTAATCGACATGCTTACCTCGAA
GGGTGAGCAGGAATCGCCGGTCTGGCAGCGGATCTTCTGGGCGCTGCTGGTCGGCGGCCT
TGCGATTGCCCTGCTGGTGGCCGGCGGCTTGGAATCATTGCAGGCGGCCACCATTGCCAG
TGCGTTGCCATTTACGATCGTCATGATCCTGATGTGCTGGGGACTGCTGAAGGCCATGCA
TCTGGATGCAACCAAGCGCTCGATCCTGCGCGAGGCACGTATCTTGCCGGGTACCAGCGA
GGATTGGCGGGCGCGCCTGCGCCTGCTGGCGCACAATCCGTTGAAGATCGAGGTGACCGG
CTTCATCGAGCAGCGTGTCATCCCAGCATTGGAAGAGGTTGCGGCTGAGCTGCGCAAGCA
GGATCTGCCGGTCCAGGTCTCCAAGGGGGAGGATGGTCGTGCGTGGCTGCAGGTTGGCCA
TGGCGAGGAGATGGACTTCTTCTACTCGGTACGGCCCCAGCCCTATGAGCCGCCGACGTT
CGCCCTGCAGGATCCCCGTCGGCCGGTCAGCGAGGGTACCCGTCATTACCGTGCGGAGGT
CTATCTGCGGGAGGGCGGGCAGGACTACGACGTCATGGGATGGACCAAGGTTCAACTCAT
CCACGATGTGCTCGATCAATACGAGCGCCACCGTCAGTTCCTGGACAAGGTGCGCTCGTA
GAATCTGCACACAGATGCCGCCCGGAGTAGCGGCATCTGCCTTGGGTCGGGCATGACCCT
GCGTTGACGTGGCCTCGGCGCCCGGCCGTGCTATTGATGGTCGAACTTCCCAGGAAGTAG
CCCATGCTCACCAGATTGAGGCTTGCAGCCAGCAAAGTTACAAAGCGGATGTGGTTCCGT
TCGACCCTGTATGGCGCCCTAGGCATCATCACGGCGTTGGCGGGCGCGTTCCTGAAGTTC
CTCATTCCCGTCGGCCTTGCCGCGCGGATCGGCGCAGATTCCGTCGGCAACATTCTTGGC
ATTCTTGCCGCGTCGATGCTGACGGTCACCACTTTCTCGCTGTCCACCATGGTCTCGGCC
TACGGGTCCGCGTCCAGCAGCGCCACCCCGCGCGCGGCCCGCCTGCTGATCGAAGACACC
CGGGCCCAAGGTGCGCTGGCCACCTTCATTGGTGCCTTCCTGTTCTCGATCGTGGGCCTC
ATCGCGCTCAGCACCGGCATCTACGGAGATAGCGGCCGGCTTGTACTGTTCGGGGCAACT
ATCGCGGTCATCATCGTCATCACAGTGACGTTGCTCCGGGCTATCGAGCAGTTCTCACGC
TTTGGCCGCGTCGGCGAAACCATCGATCTGGTGGAGCGGGCGACCCAAGTGGCAATGAAG
CGCCGCGCCGAGGAGCCTTCGCTCGGCGGAGCCAGTGCGGTTCGGGTAGGAGAGGGGGCG
GTGCAGCTGGTCGGCGATCAGGTGGCCTACGTTGAACACGTGGATGTCGGGCGGATCAAC
GCCATTGCGCAGGAACATGATCTACGCGTTCATCTGCTCTGCCAGCCGGGTACGTTCGCA
ACCCCAACCCGTCCGTTGATAGCCATCGAGGGAAATCTACTTCCTGAAGTACAGAGTAAA
GTGATCTCAGCCATTTCCTTTAGCGACGCGCGCTCCATCGAAAATGACCCACGGTTCGGG
CTGGTCGTGCTTGCGGAAATTGCCCAGCGAGCCATGTCACCTGCGGTGAACGACCCTGGG
ACCTGCATCGACGTCATCGGGACATGTGTCAGGCTGCTCTGTGCATGGTCCAGCCACGGA
GGGGACGCTGCGACAGGCGAGGTGCTGTATCCGCGCGTGCACGTGCAGTGTCTCGACGTA
CGCGACATGTTTGAGGACGCGTTCACTCCGATTGCCAGGGATGCCGCCGCGTCCCTGGAG
GTCAGTATCCGGCTGCAGAAGGCCTTCGCAGCGTTGGCAGGGTCCTCGAATGAAGCGACA
AGAGTCGCATCACAGGCGCATGCCCGCATCGCGTTGGAGCGCGGCCTATTGGCCATGGAT
TTCGAAGCTGATCGCGAGGCGCTTCGAGCCGTCGCATCTTATTTGACTCTGGAGGATGTG
GACCACCGTTCGTAGTATCTTCCTATCAAAGCCTTTGAAGCGCTGCGCTGGCTATCAGTG
CTCGGCTGTGGTCTGGAGCACATCCGGTCAGCTCACCTTCCACAGCATGTATGCGGCAGT
AATGAAGATCAGTACTGCAAATACCGTGTTCAGAGCTCCACGATAGTTGGCCAGCTTCGT
CGAAGTTGCTGCACCTGCAATACCGCCAGCCACGCCGGCAACGACGAAAACTGCCGCGAG
CTTCCAGTTGACCAGACCTATACGCGCGTAGTTCAGTGCGGTGGTCATGCCAAATGCGGC
GACGGCGACGAGCGAGCTTCCGACTGCGGCGATCATCGGCATGCCCGTCGCGGCCACCAG
TGCGGGCACGATGAGAAAGCCTCCGCCAATGCCAAAGAAGCCAGAAAGCCCGCCGGCGGT
GGCGCCCAGCCCAATCAGCGCGGGCGCGTTGCCTCTGCCGAGCCGAGCGTCCGTGAGTCC
AGGCGTGTTGCGCCTGCGAAGCATGGCGATGCCGACAACGATCATAGCCACAGCAAACAG
CGCCAACAGGCTCCTGCCGTCGAACGCCTTGCCCAAGCTGGAACCCAGGTATGCGCCCGC
GATCCCCGCCAGAGCGAAGACCGAGGCACAAGGCCATCGAACGTTCCCTCTACGGGCATG
TATCACCAGATTCGACACCGCATTGACCGCTACTGCCAGGGCGCTGGTGCCGATAGCCAC
ATGCGGATCTCCCACTCCGACCACGTAGAGCATCAGTGGTACCGCCAGGATGGATCCGCC
CCCACCGACCACGCTCAGGACGAAGCCGACCAGGACGCCAGACAGGCCGCCCAGAACCAA
CTGCAGCAGAGATAGCGCTTCCATATGTCAGTCGCCGGACGCCGGGCCTTGCTGCAGCCG
TGTTGCGATGGAAGAAAGGTCATAGCCTGCATCCGAAGCAACAGACAGGACGTGGTCAAA
CGCCGCTCCATTGTGAACGACTTCCGACAGCGCCCAAAGCATCGCAGCACGGGTGCCGGT
TCTGCAGTACGCGGCAACAGGGCTTGGCAGCGCTTCGATCAACGTGGCAAAGGTATGCAC
CTGATCATCGGTAATGACGCCAGGCAGCGCAGGAAGATAGGCAAACTGCATGCCCGCCTG
GTGGCAGGCGGCCTGCAGCGCATGGTGACTGGGCTGCTCCGGCTGTTCATCGTCGGGGCG
GTTGCAGATCACGCTCGCAAAGCCCTGCTCCTTCAGGGCTTCAATGTCCTTTGGCAGGAG
CTGGCCGGACACCTTGAGGCTGGCGGAGAGTGGCTTGAGGTTCATGGTTTTCCCGTAGTT
GCAGTGGGGCGGTGAATGAGGCCATGCAGGAGCACGCCAGCGATCATTGCCGTGGCGAAG
ATGATCGCGAAGGGCTGGCCGGTTCCCAGCAACGCGATGGCTGGGCCGGGACATAGTCCG
GCCAGACCCCAACCCAGGCCGAATATCGCCGCACCGATCACCAGGCGCCGATCGATGATG
CGATGGGCGGGAATGTGCAGCGATACGGCAAGCAGCGGCGTTTTGCGGGCGCGTATCCAC
AGGTAGGCTGCGCCGGAAGGGATCAGTGCGCCCAGCATGACCAGCGCCAGGGAGGGGTCC
CAGGCGTCGCTCACCTCAAGGAAAGCAAGCACGCGGGCTGGGTTGGCCATATCGGATACG
ACCAGGCCCAATCCGAAGAGTGCGCCGCACAGGAACGCGGCTAGACGGATCATGCCGGGC
CCCCGGTCGTAATCTGTACCAGGGTTGCCGTGGCCATGCCCACGAGCATGAACACGCAGG
TCGCCACCACCGACCGCGGCGATGCCCGGCCCAGGCCGCAGACACCGTGCCCACTGGTAC
AGCCAGCCCCAAGGCGAGTTCCGTAACCCACCAGCAGTCCGGCGATCACCAGCACCACAG
TTCCGTTTGCGGAGAGCGCCGGCAGGGGTATGGGTCGGGCCGCCAATGCCAAGCCTGACG
CCAGGACAAGTCCTGCCAGAAACAGGACTGCACCGCTGCGCCCGCCGTCACCCGTCATGC
CCAGTGTCTTGGCAAGCAGTCCCGAGATGCCAGCAACGCGCCCGAGAAGGAGTAGATAGG
CTCCGGCCGCTGTTCCGATCATGGCACCGCCAGCGAGCGGCCAATACCAGGCCAGGTGAG
AGAGCGTCATAGCAGGTCCACCGGCAGCTTGAGATATCGCACGCCGTTTTCCTCGGGCTC
GGGCAGATGGCCGGCGCACATGTTGACCTGCACTGACGGCAGGATCAGCCGTGGCATCGG
AAGTGTGGCATCACGAGCCTCCCGCAGTTCCACAAACATGGCTTCGCTCACGCCCTCGTG
CACATGCATGTTTGTTGCCCTTTCGGCACCGATGGTAGTTTCCCATGCGAAATGGTCCCG
GCCGGTGGCTTTGTAGTCGTGGCACAGGAATACGCGGGCGGCGTCGGGCAGGAACAGCAG
GCGCTGGATCGAGCGATACAACTGGCGCGCTGAGCCACCTGGGAAGTCGCATCGGGCAGT
GCCGTAGTCCGGCATGAACAGCGTGTCGCCAGGAAATACGGCGTCGCCGATCACGTACGC
CAGACAAGCGGGAGTATGGCCTGGCACGTGCAGCGACATCGCCTGCAGATTACCGATGCG
GAAGGAGGCACCGTCGGCGAACAGGTGATCGAACTGGCTGCCATCCCGCTTGAATGCAGT
ACCGGCATTGAAGAGCTTGCCGAAGGTTTCCTGGACTGCGGTGATGTGTTCGCCAATAGC
CAGCGCGCCTCCCACCTGCTCCTGCAGCCATGGAGCCGCGGACAGGTGGTCGGCATGCGC
GTGGGTTTCCAGCAACCACTGCACCTGCAGGCGCTCGGCACGCACGTAGTCCACCAACGC
CGATGCGGAGGAAGTGGACGTGCGGCCTGCGGCCATGTCGAAGTCCAGGACGCTGTCGAT
GATGGCGCACGCTGAAGAAGTTGGATCGCGTACGACGTCGCTGGCAGTGAACGTAGCAGG
GTCAAAGAACGTCTTCACGGAAGGTGAGGGAAGCAGGCCGGCACGCGCATCGCTGACCAG
GCGCACAGCCTGGTCCAAGGGGGCGTCTACCGCTACGGATGGGATCATGGCTGGCTCCAA
GAGGCTTCGCGACCTGAGAATTACATAGTTACGTAATATGTGCAACTATGGAAATATGCT
AGATTGGACGCGTGCCCGCATGGTCTTTGCATCACATCACCTGCCCAAGTTGCCCTTACC
CGTGACCAGCCCCCCATTCAGCCCGTCAGACCTAGCCACGATGAAGGAGCGCGTGCCTGA
AGTGGCCGAGTTGCTGCGCTTCATGGCCACCCCCTCGCGCCTGTTGCTGCTATGCCAGCT
CGCGCAAGGTGAAATGACGGTGGGCGGACTGGAGGAAGCCACCGGCATTCGACAGCCGGC
GCTCTCCCAGCAACTGGCCGAACTCCGTCAACGAAAGCTCGTAGCGACCCGACGGGAATC
GCGGTCGATCATCTACCGCATGGAAGACCCGCGCGTTGCAGCACTGCTGGGCGCGATGCA
TGGGATTTTCTGCGTGGACGATGCATCAACTTGACGTGATCTAAAGCGTCCTGGAAGGGG
CGGGCTGGACTTCCTGACCCAGGGAATTTAGGCAACTGGCGTAGTCTGCCCCAAAACCCT
TTGGCCACAGCGGGCCCGAGGTCTGCTGCGGCCTAGGGGTATTCATGAGGGAGGGGGTGG
CTGTCTGCTTCTGGTCGGAAACGGACCCCGCACATGGTGACTATGTGAAACGCAGTGAGT
ACTCCCTCTTCCCGTCAGAAGCCGACGTGTTGTCAGTCAACTTGACGACCTAAGGACGAG
CTCATCCAGGAACAGCACGCCGTGATGGGCCAACGAGATTTCGCCAGGGCAGGGCGGGTT
GCCCCCACCCACCAGCGCCGCCGCACTGGCACTGTGATGCGGTGCCCGAAAGGGCCGCTG
CCGCCACCGTCGCGGGTCCAGTCCTTCGCCACTCACCGATGCAATCGCGGCCAGCTGCAG
CGCCTCAGTCTCTTCGGTATCCGGCAACAGGCTGGGCAGGCGCGAAGCCAACAGCGTCTT
GCCGCAGCCAGGGCTGCCGATCAACAACAGATGGTGCCCACCGGCGGCCGCCACTTCCAA
CGCGCGCCGTGCATGCGCCTGCCCCCGCACGTCGGCCAGATCGGGCAGGGGCAACGGCGT
CGTGTCCACGCGCTCCACGGGTGGCAGCAGGCGCGGATTGCCCAGCCCGGCGCAGCACTC
CAGCAGCGTACGCGCTACACGCACATCGGCGTGCTCGGCCAACGCAGCCTCTGCGGCATT
CCCTGGCGGTACCACCAGGATGTGACCGGCTTCAGCGGCGGCAATCGCGGCCGGCAGCGC
ACCCGCCACCGGCCGCAGTTCGCCGGTCAGCCCCAGCTCGCCCAGAAACTCGTATTGAAG
CAGCGACTGTGGATCGACCTGGCCGCTGGCCGCAAGAATGCCCAAGGCAATCGCCAGGTC
GTAGCGCCCGCCTTCCTTTGGCAGGTCGGCGGGCGCCAGATTCAGGGTGATGCGCCGCTG
TGGAAAGTCGAAGCGAGCGCAGAGCAGGGCGGCCCGCACACGCTCGCGGGATTCGCGCAC
GCTGGTTTCGGCCAGGCCAACGATCTGGGTGACAGGCAGGCCGCCAGAGAGATGCACTTC
CACCCGCACCAGCGGGGCATCGACCCCGGCGCGGGCACGGCTGTGGACCAGCGCCAGGCT
CATGTGTGGTTTCCTGCGGATGGATGTTCGATGGTGCGGCAGGCATTCGTCACGGCGCCA
TCGGGCATTGCGGGTGAAACGGCTAGGGGGATTCCGGTCAAGGGCGATCCTTCGCTCTGA
ATAGTCATCGCTGCGCATCAGGAGTCGCCTCGCTGAAGCGTCAAGATCGCGCCTCGATCC
CCGATGGATGCACTCAACCGGCGGTTGCATAATCAGCGTACGAGGCGGTTCTTGCTTCGG
CCTGCGTCTGAGTAGAGAGGATGGAATGAAGATTGTTGCAGCACAGATGCGATCAGCCCC
TGGCGACATCGATGGCAATATCGAACGGCACGTGCACTTCATTGAACGGGCCGCTTCGTG
TGGCGGTGCAGCGGTCCTCTTTCCGGAGATGTCGCTGACCGGCTATGAGCCACGGTTGGC
CGAACAGCTTGCAATGACGGCAGATGATGTACGTCTGGAGGTATTCCAATCTCTGAGCGA
TCGGCACCAGATTCTGGTCGCAGTCGGTGGGCCATATCGTGGCAACGATAGGCCGGAGAT
CGGCATGTTCGTCTTCCGCAGCGGTCAGGCGCCGGATGTCTACACCAAGCAGATGCTGCA
TGCCGACGAACTGCCTTATTTCAAGGCAGGAACCACGTCCCTGTCAGTAACCCTTGGAGA
GGAAATTCTTGTCCCCGCCATCTGCTTCGAGTCGCTACAGATGGAAAGTGCATTGCGGGC
CAAGGACGCGGGAGCGACGGTCTACGTTGCCAGTGTTGCAAAGAACATGATCGGTATGGA
GCGGGCTCACCGCCACTACGCAACAGTCGCGCGGGAGCTTGGGATGATCGTGTTGGCATG
CAATGGCGTGGGCCATGCCGATGGATTCGAGATGACGGGAGGGTCTGCAGCCTGGGACAA
CAGTGGTGCGCTCAGGTGCAGCGCCGGAACTGGAGACGAGGCATTGGTGGTGTATGACCT
CGCAGAACAGAGCGGTAGTACCGTGACACTCCCAGCAATGGGCACGCTCGGGAGTGCGGG
CTAACCTCCGGAAGGCTTGAGATGTTCGGAGGGAGCATTCGCCTGATTCCGTCCAGGCAG
GAACCCTGGCGTTCTCATGAAGAACCCAAGCGTCACGTTGCCATCAACCCAACCGCGGCC
CCTGCCGGCTCTCTTCCTGCTGCCGTTCCTGCGCTTGCGCCAGCTGCTGCGACTGCTCCC
GATCCTGAGCGCCGAGGCTCCGGTTGGCCGCTGCATACTGCTGCTCCGGTGCGACCGCCA
GGGCGTCCTGTATTGGCATCTGCACCCGGTTGGCGGCGGGGTCCGATGACGCGCCCGGTC
CTGAGCGCGTCACGAACAGCGTGGCGCCCGCAGCACGGGTTTCGGTGGCCTCACTCAGTG
CCATGTCTACCTGGTCGCCGGGCTTGAACCCGGCTTCTGCTGCAAGCCGGTAGGCGCTGG
CCAGCAGGCGGTCGCTGTTCTGGTCCCACGGCTTGTTGTTCTTCTCATCCAGCATGGCTA
CCGACGAGCGCAGCTGTTCCAGCAGCCCGCTGCCATCTGGGCGCAGGGCCGTGCCGTGGC
GCCGGTCTACGTCAGCGTCGTGCTGCGTGGCAGGCCTGGAGGTGTGTGGCGGCGATGCAC
TCGGTGCGGGCTCAGGTGAAGCTGGCGCGCGCGGCAGGGCATCCGCGGGCTGCTGCTCCG
CAGTCGAGCGCTGCACGTGTGCCTGGGCAATCTCCTGTGGCGTGGTGACGCAGACGATCT
GCATGCGTTCGTCATCTTTCCCGGCCAGTGTGGCCAGCGAGCCATCCTTCTGTACCTGCA
GCATGAACGTACCGAAGTCGGGCACGGCGCGTGCATGATCCTGGGCAACGGCGGCTACGG
CATCATCAATCTCTTCGGCACTGCGCACAATGCCGGCACTACGGTAGGCGTCCACCACCT
GGCTGCGCAGGCCGTATTCGGTTGGCGTGGGGTTGGCCCGGGCGATGTCGGCCATGGACG
TCAGCTCCTGTACGCCGGCCTGCTGGCTCTGGCGCGTACGATTGAGCTCCTCGACGATGC
TGCCCTCGGCCAAGTTGGTGCCATACACCCAACCCGGCGTTTGCCACTGCCCGTTGGCGT
CCTGCGTGTACTTCTCGCCGTTGGAAGCGCGCAGGGGCTGCGTCTGGGTCAGCGCGTTGG
TGATCACCTCCGGTACCGGCTCAATGGTGGCGAACTCGTGCCAGTTGTACTGGTTGAACG
CCACCTGGTAACGGGCGGCAAGCGCCTCCGGCGTGTTCAAGGCGTTCTGGGCAATGATGC
GCTGCGATTCCCGTTCCAGTTGGTCGGACTTTTCCGGGCTGACGGGCACGCTGTAGTCAA
AGGGGACGCGTCCATCAATCATTGAGTGGATGGAGAGGTTCCATTCGCCGTTGTGCGGAT
TGCGCACGTAGTGGCGGTTGGTTTCAAACGGCTCGCGCGGCGGCGTACTCTCGCCGCCTG
CATCGAGCTTGAAGGGGTTCTGCGGCTTGGGCAGGTTGGCCATGCCCAGTGAATATGAGT
CGTTGGCGGCTTTGTAGTTCAGCTCATCCTGCAGCCGGCCACCGGCGACAACCGTGGTCT
CGCGGTAGCTTCCGTCGGGCTGCGGCATGCGCACGCTGAGCCTCCAGGTGCCCTTTGCAT
CTTCCGGATCGCGGCTCCATTCGTTGCCGCTGCGGTCCACCTGGGTGTAAACGGCCTTCT
TGTCCTGGTACTGGGCCCAGTACTCACCGGCGAAGCCACCGGCCACGCCGCCCAGCAGCC
CGGTGGCCATCGCACCTGGCCCGGTTCACGAGCCGGTGACCAATCCGTACCCCGCGCCCA
ACAGGAAGCCGCCGCCGAAGCCGCCTGCAGTGCGCCCCACGAAGTGGGTGGCCGCAGATT
TTGCGCCGGCGTTGTTGCCCTCGCTGTGCAACTCAGCCACGCGGTGGCCGGTGATGGCGA
AGTCCACGGCCAGTGCGGCAACACCCGCGGCCCCGAGTACGCGTGCGCCGGTAATCTGTC
CCCGCGCGGTGGCAGCTTCGGCGGCGCCTTCCGCAGCGCCAGCGCGCCCAGCAGAGCCGG
CCAGTTCCGGAGCGGTGGTTGCCGGGCCAGGGCGCACGATGGTCAGTGGCATCTCCGGGT
TGAACGCCGTACGCACGCGGGCCGCGGTGTGCTCGCTCAGCGGCAGGCGGCCGCCCTGGT
TGGCCTCCTGGATTGCGGTGCCCAACGATGCGCGGCCCCCCCAGCGCTCGCTCAGGGTGG
AGTTGCCGGATTGGTCGATGGCATCCAGCGCCGCCGTCACGTTGGCTTCGGAGCGGGTGA
CGCCGCGCCAGCGCAACTCGGTCGGGTTGAGGGTCTTCAGTTCCGCAATCTGCGCGGCGT
GGGTGCGCTGGTAGCCGTCCAGATCGGCGAAGAAGGTGCGGATCCTGGCGTTGGCTTCGG
CCGGGGTCATGTTCTCCGGCGTGTTGGTGACCAGGTCGCCGTTGAGGATGCCGGCGCGAA
GCGTGAACTCCAGGTTCTGGATGCGGGCAGCCATACGCTCGGCGGCGGCAGCGCGCACAT
CCGGCGCAGAATCCTTCGCCAACAGCGCTCGGCCATCGTAGGTTTCTGCGAGGTCGTCGA
GAACGAACTTCAGTTGATCCGAGTACGCACTCAACGGGCCGCCCGAGTGCGGCGATATAC
CCAACCGGATTGCCAGCGCGGGGTTCGCGGGCAGGTTGAGGATGTTGTCGGAACCGTGGA
GCGTGAAATGACCACTCCTGGCAAGCGACTTCAGCAGCTGGCTTTGTTCGAACGCATTCT
GTTCGATCAGATGGTGTCCCTGGAAAACCGGTGTGTCGGCCATGCGCACCACCTCATTCA
AGAATCCGTTTGAAGGAGCTCGTCCTAGAGATCGGCTACATCGCGCAGCCGTACGCCGGA
GAAGTTGGCGGCATTCAATGCATCAAACATCGCGCGGTCGCAGATGGGCGGTGCGCCCAT
GCGATCCTGGCGGAAGATATGGGCATCACCCACAACGTCCTGTTTGAACACCAGGCTGGC
GCCGCCGACGAGGCTGTAAAGCTTCTCGTCCTCGCCGGTCTGATAATTGTGGTCGAGCTT
GATTCTCACGCGGGACGAGGCCTCATCCAGGGCGTCGAGCCTGCGCAGCACATTGCCCAG
GTAGTACTGGGGCCCGGGGCTGCCGTCGGCAAGGCTGAAGTCGCAGGCCACAAAGGCAAA
CGCCTGGGGGTCCATCTGCTCAAACAGCTGCTTCAACGGTTCCGACACAATCCAGATGCC
AGCGAGCTCTTCCAGATCGCGTGGCATTGCGCCCTTCTCGGGCACATGAACCAGGTGGGG
GCGCTCCGGATACTGGCCTGGCGTTCCATCAGGACGCGAGATGACATTCATCCCCGGATC
GATCAGCTTGTCTTCGTTGGCGATCTCTATACCGGGTACCCCGCCGTTGCTCAGCAAGCC
TGCGTCGATCAGGAAGAATTCGCCCTTGTGAGATGCGGCTTCGGCTGAAACTTCAGTGGC
GGTCGATTCGGTCACGGGGGCTTCCATCATGGATGCGGGGGCAGAACGGGAAAAACCGTT
GAGCCGATGCTAGCGGGGCTTCTGCGCAGCCACAAGTTGCGCCGAAACGGTGCCGAGGGC
ACGTGGTTCACGCGGCTCTTTTGGAATTTCGGAGCAATGCCGAGGATGATGCTGCCATTC
CTTTCACTGCCTGCAATGGTCTGCTGGATAGGCGGAATGACGAGGGAGATTCCAGCCGAG
GGTGGCCTGGGTCCCTGAACACGCAGCGCTGGTCATCAGGCACCGACCTGTCAAGGCGCC
CAAGCCGTGCCTCAACCCACGAAGGCCCCGCACTTTCCACCAGCAACCGCCCCTGGCTCT
GGTGCAGATCCAGCCAACGCTCGAAGCTGGTGCGCAGACGCTCGATGTCTGGCGCCCGCC
AGCGTGCATCGGCGGGCATGCGGATCAGCACGCGCGAGGGCGCGTTCTCCACGTCCATCA
CCAGCACGCCCTTGCACCGGATCTCGAAGGACGTCGCCCCGGCATGGCGCGCGTGCAGTT
CAAAGCCCTCGTGGGCCTTCGCGGTCACGAAGCCAAGTGCATCACTGTGCAGCAGGCGGT
AATCGGCCGGCCGCAGCTTCTGGTAGGCCCACACCTGATCGCCCGCAGGCTCGGGCCACC
CCATCCACACCGCCGCCATGATCGAGGCGCACACCGCCGCAGCGGCAAGGCTGTGGTTCT
TCATTTGTCACCCCAGACACAGGCAGAAACGTACGCGCCACAAGCGCTCAGTCCTTGGGC
CGTACCCGTTCGTGGATGAACGCAGTAAGCGCCAGATCGGCCATCACCAGCCCCTCCATC
ACCCGGTCGCCCACGTACTGCTCAGGCTCACCGTTCTGGCGCGTGCGTTCGGCCGCCAGC
AGGATCTCCTGCACGATGCGCTGGCCAGTGAGTGCGCAGTCGGCGTCGGACAACGCCATC
TGCCGGCTGCGCAGGTGATGCCGCTCGGGCCAGGGCTGGCCGTCGGCCGCAGCACCCGCG
CCGATGGCGTGCAGGATGGCGATGAGGCTGTTGGGATCCAGGGCCGGGGCGGCCGAGGGC
GCTTCCTGGATCGGGCGCGGGGGAGGGGAGTGCGGCGTGGTCATGGCGGGCTCCGTGCAA
GCAGGCAGAAGCCGCCACCGATAAAGGTGGCGGGCAGAGCGTGGCTCGAAAACCGGTTGC
TAGACAAAGCCGGCGGGCACGAGGCCCCCACGCCCCGCCCGCCATAGCCGGCAGACGGAT
TGCCAGCCGGCACCACGTGCGGTGGTGCCGGCTGGCAAGCGCAAACTTACGTCTAGCAAT
CCGGGTTTTCGAGTCCCGACCACCGATGCACGGTGGCGCAGTAACGATTACCTGCTGTTG
TTCGGAATGCCAACGGGTAGGGGTCAATGCCGCCAAAACCCGAGACGCTTTTGGCATTGT
CGCATAGCGTTGGATGGGGCGAGAGCCTTGGCGTGCTTGGCGCAGCGGCACTTCTGGAAC
GGAGTCGTCAGAACCTTCCGTCAGAGATGTGGGGCGCGGCAAATGCGACAGCATTGGTCC
GACGGTCGCTGATGGATGCCGCGTATTTCGCCTCCATTCGTGAGTGACTTTCTGCCTATT
GACCCCGTGGGGCGTCACGCAGAGTCTGACTACCGCTGTAGTCACCAGGAACTGTCCTGC
CCGCAGCAGGAAGGTTCTGCGGCGTTTGAACGGACTCCACCCACTGGCGCAGGCCGCTAC
AAGGATCACTGTACGTGTTACGCCGCAATCGACTTCTTCTGTCTGCGGGTCTGCTCCCGC
TTCCGTGGTTCCTGTTCTGGACCAGCGTTGCTGCCCTGTTCGCGCCGGGTTACAACCCGC
TTGCCCAGCACGCCAGCGAGCTGCTGCAGGCGCCCACGCTTGCAAGCATCTGCGGCAGGA
TTGCGGCTATCGGCTCCGGTATGGGCTTCGTGGCGTTCTCCATCGGGGTATGGCGGGAGT
CCGGTCGCCGGATTGCAGTAGGTGCAATCTGCTGGTTGGTCTTTGGCATTTCCATGCTGA
CCAACGGGCTCTGGCCCATGGGCCATCCGATGCACGGCTTCTACACCATCGGTATCGCCA
ACATCATTGCACCGGCGATGTCGCACATCGAATTGAGCGCGTGGTCGGCCAACCGAAGGG
CGTACGCCGTGACCGCTGCGGTGAGCGTCGCGGGGATTGTCTATCTCTGGTTGAACGTGG
TGGGAGTGGATCCGGAGGGGCTCAGGGGGCTGACCCAGCGCGTGTTCTCGTCGATCAACT
CGCTGTGGCCGTTCCTGGTTGCGTTGTACCTGCTGCGCAGAGGGTCAAGCGCGCTGCGGA
CGCAGCCTGCGCATTGATAGGACGGGCAGGGCAAGAACATGGATAGCTGTTGAGCGTGTG
GGGCTTAGAAGGGATGAATCTCTCGCCGTCACCTGATCTACGTTCAAGCGAATCAAGCCA
ACTTCGTTGCCCGCGTGGTCGGTGGTGACAGAACCACTCGTCGTCAGTGCCATGATATTG
GCAATGGCGTGGCTCCGATGAGGAGCTTCGTGCTCCTGCTCATGCACATGGTTGCTTCGG
AATGTGGATTTGTCGGTAATCGACGATACCTGAAACGTAAAGAATCATCTGTGCCATCAG
TTCAGTTCCATCGTAATGGGACAAGAAAGCGCTAGCGGATTCACCCTGCATGCTTCGGTC
GATGGAATATCTACGCCATTGCACCGGGACCACCGCGTGACGTTCAAAGTGCCATCGTCC
ATTGTGACTGAATGCGTTGCGTAGGTGGTGTGCAAACGCAAACCAGTGTTCTTTCTTTAG
GCTCTCCCATTCGCCGATATGGCGCGCATATGCCCTGACAGTGTCGACGGAGTCGCTAAG
AACTTTCTGGAAAGCTAATTGAAGAAGTGCTGCAGCCTCGTCTTTTTCCGTGGCGCGATT
GAATGAGACGATTCGTGCATTTCCAGCTGGTTTCTCCGCACCTTTGAGATTAACGAAGAA
TCCAGCTTCCGAGAAGACGATCTCGTGCTCGAGGATGAGCTTTCCGCTTGACGATCCCGT
GAGCAATGCATACGCCGCACCCGCGACGAAGAATCGCGTGCGAGCATGTTGCAGATTCGC
ATGTGCGGTAGTCTGGTCCACTGATCTTCGCTAGTTGCCGTTCTCTGGCTACTATGCCAC
GGGAACGAGCAAGGCCTCGCTGTTGTTGCGAAGCGTGCTCACCACGCGCCTGACAAGGTG
GGCCCCATCGGCGTCGGCCTTAATCCAATCCTCGGCCTGGCCAAGTGCCAGTCATACTAG
CGGGCGGTCATGAAGGTCCGCCGTCACACTGCTGCTGTCGCCGGTGGTCACGGTGAAGGT
GGCCAGATTGTCCTCGCCCACCAGCTTGCTGGCGTTTCCCCAAGCGCCTGCAGCCCGCAG
CGGCGTCGCAGAACGGATGAACCCCGGGTACTTCATCTTGTCGTCAGGGTTGATGGACCA
CTCGTAGTAGCCCGCTATCGGGATCAGGCACCCGCGTGCATGGAACGTGCTCCGGGCTAC
CCGATACGGGCATTGATGGTAGAGCCTTGCAGGCTCTTCGCCTTTGCCCAGAAAGGCAGG
AGGCCCCTGGACGGTCGCTGCACCTACAGGCCCTTCGCCTCAACTCGGAACCACGATAGA
GCGCTTTGTGGGCGCTAGGTTGTACCTCGCTGGTATGGACAGCAGGTCGCCCACTAGGTT
GGGAGCTCAAACCGATGGCGCGTCGGATCTGGGTTTGGACAAATCGGCCGCATATGACTT
GGGCTCCTTTCATTGATCTTCGCTTCGCGCAAGCACTACCTGCGTCATGAGAATCAAGTC
TCCGGACGCACTTGATCTGGTAGTGTTTGCAGTACAGGTTGTTCTCCCCGCGGATCTGGC
CGCGCTAACGGTAGTTCAAGTGGTAGCGCAGAAGGGCTGAGGCGCCGTGATGACCGCGTT
TGGCTGAAATGATCTCGCCTGCATCGATCAGCGACGATGGAAGCGGCTTCGTAGCACGAT
TGAAAGCAATGCGCCGTGCTTCGTCGCGCCATTGGTATCGTTCAAGCATTCGGAGCGGCA
GAATGTTTGCGCTGTCGAAAGTGACCTTGCTCATGTGTCTCACGCTATGCCTTCTGGCCT
GCACTCAACCCGGTAGCACCAACAACAATGTGGTTGCAGGGAGCAGAAGCGAAAGCTACG
GCCACGAGTCTGCAGCGCTGATGGAGGCCAAAGCCCGCTCTGGCGACGGGCACGCTCAGG
CGTTGGTCGAGAATCACTATCGCGAGATAGGCAAAGCAGCAATGTACAGGCAATGGATGG
AGGAGTGGGTTTCCAGAGGAGACCTCGCATCGATGCAGCGCCTCGCTTCCCATCTCATTC
CGTTGGGCGGAATCGAGAATTGGCGCCGGGCTTAAGTGATGCTGGTGCGCGCGCGCTTGT
GACGGACGACGATGCCTCGTTCCTTGGAGGGCTCGACTCCACGATGCGACAGCTTAAGGG
TGAGCTACCAGGCAGCACGTCTTGCAAGTAAGGACTACAGTGCCGCGCCGATCTTCCTCC
ATCAATTAATGATCTCCCCACTCCCCGAAGCAACAAACGCCTTCAACTGCCGAACGAACT
CCGCGTCGTAGAGCTCCCACTCCACAATCTCCCCAACCACCCGCAATGGCTGCGCACTCC
GATATGACTGCGTCGGATTCCCGGGAAATTTCTTGTTGGTCACATTCGGATCGTCTTCAA
ACGGCCCGGTCGGCTCCACCACATATACGCGCGGCCGTCCTTCGCCCCTGGCCATCTCCG
CAGCCAACCCGGCGCCCTTGGCAATCGTGGTGAAGTAGACGTGGTTCATCACCACGCTGT
CGCGATAGTTGGAGCGGAAGCCCGCGCTCAGCAGCTCGCCCACCGCCAGATTAGCGCGGG
TGCCGTGATAGAACGGTCCGGCGACCTGGTCGCAGGTGTCATGCGAAACGGGTGTCCAAT
CGGTGTCCTGCGCCATCGGCACTGCCCCTGCGTGTCCTGCCGGATCGACAGGCCGGCGAG
TCTAGGGCGCCCGGTGGGCCTTGCTGCAAGGCCCCATCCGGGAAATAATCTGTGAACGGG
AGGCGCGGTGCGCCTCCTTTTTTCATTCTGCGGCGCCGCGCCCTTCCAGCTCGCGCACGG
CCGTTTCCAGCGCATCCAGCTTTTGGCGGGTCTTCAGCAGCACGGCGCGCTGTACTTCGA
ACTCCTCGCGGGTGACCAGGTCGAGCTTGGCCAGGCCGGCCTGCAGCGCGCTCTTGAAGG
TGGCCTGCAGTTCCTCGCGCGATTCGCGCAGGCCCGGCGGCACCAGGTCGCTGAGGCGAC
GGGCGAGGTCATCGATTTGGTTCAGGTCGATCATGGGGTGCTCCGTGGGGGTGGGCCCGT
GCATCCGGCGCGGGCAGGCCATTCGGGCACAAGGATACTGCTGGCACCCACTGCCCGGAC
AGGCCGCAGCGGCTTCGCACGGGCCTCGTTCAGGCGCTATCCTCCACGCCGGAAGACAGG
AGATAGACGATGAAGATGGTCATGGCGGTGATCAAGCCGTTCAAGCTCGACGACGTGCGC
GAAGCGCTGGCCGAGCGTGGGGTCACTGGCATCACGGTGACGGAAGTGAAGGGCTTTGGT
CGCCAGAAGGGCCACACCGAGCTGTACCGTGGCGCGGAGTATGTGGTCGATTTCCTGCCG
AAGGTGAAGCTGGAAGTGGCGGTGACCGATGACCAGGTGGAGGCCGTGGTTGAGGCCATC
GTGAAGGCCGCCGGCACCGGGAAGATTGGTGACGGCAAGGTGTTTGTGTACGACCTGGGC
AGTGTGGTGCGTATTCGTACCGGTGAGTTGGACGCGGACGCGTTGTAAGCGCGCCGCGGG
CTGCCGGCACACGACAGGGATGCCGGAATGGGACGAGGTAGAGTCGACTGTTAGTTGTGA
TCTCTCTGTACGTTGTTCATCCGGGACATCTTTGGAAAATGGTGGTTACCACACCTCTCC
AGACCCCAAAGAGCCCGGATGAACCACCATAAAAATGCCCGT
>contig00013 len=95719 cov=31.8 corr=0 origname=NODE_13_length_95719_cov_31.834700_pilon sw=shovill-spades/1.0.4 date=20220914
TCCGTTTTCCTGCGGAAAACGGATCTGACCCCACGAGCTGACAGATCGCGGAAAACTGTC
GAAGGCGGGGGGGGGGGGGGGGGGGGGGGGGGGGGGGGGGGGGGGGGGCGGGGGCCCCCC
CCCCGCCGCCGCGGGGGCGGCGGCCCCGCCCCCCCCCCGCGGGGGGGGTGCGGGCCCCCC
CCCCCCCCCCCCCCCACCCCGCCATCCCACCCACAGGAAACCAGTTTTTGACGTTGCTTT
GGCTGCGGCCGTTGCCTCTGCGGGTGCAGGGCGCAGCCCTGCAGACAACACCCCTTCCCT
GAGCATTCCGCGCAGCGGTTTGAGCGCCGTGCACACGCCGGCCACGGCACGCTATGCGGC
AACGGAACCGCCCGTCATCCACCGAGAACCGCCATGACCCTGCGTCACCTGCCGCTGCGC
GGCGCCCTGCTGCTGGCACTGTCGTCCCTGCCGCTGTGCGCGCTGGCCGAGGCCACTTCG
CCCGCCCCCACCCAGCAGGTGCCCGGCGTCTATCACCAGCGCGTCGGTGCGCTGCAGGTC
ACCGCCCTGTTCGACGGCGTGGTCGCGCTGGGTCGGCAGGAAGTGGTGGACGTGCCGCCG
ACACTGGTCAGCCGCCTGCTGGAAGGCCGTTACGTGCCGGAAGACAAGAAGGGCCTGCAG
ACCGCGATCAATGCGTTCCTGATCCGCCAGGGCAACCACCTGACCCTGGTCGACACCGGC
ACCGCGCAGTGCTTCGGCCCCGGCCTGGGCCAGGTGCTGGGCAATCTGCGCGCCTCCGGC
GTGGACCCGGCCGAGGTGGATGAGGTGCTGCTGACCCACGCCCATCCGGACCACCTGTGC
GGCGTACTCGACGCGCAGGGCAAGCCGGCCTACCCCAATGCCACGGTGTGGCTGTCCAAG
GCGGATGCCGATTACTGGCTCAACCCGGCCAGCGAGGGCACCGCGCCAAAGGGCGTGCGC
TTCGCCTTCCCGCTGGCACGCAATGCGGTCGCGCCATACCAGGCCAACGGCCACCTGCGC
ACCTTCAGCCCCGGCGACGCCCTGCCCGGCGGCGCGGTGGCGATGGACACCCATGGCCAT
ACCCCCGGCCATGTCTCCTACCGGTTCGACAGCCAGGGCCAGTCACTGCTGGTGTGGGGC
GATGTGCTGCACTTCCACGCGGTGCAGTTCGCGCATCCGGAAGCGGCATTCGAGGCGGAT
TCGGACCGCAAGGCGGCCATCGCCAGCCGGCGGGCGCTGTTGCAGCAGGCCACCGCCAAC
GGCTGGTGGGTGGCCGGTGCGCACCTGCCGTTCCCCGGCCTGGGCCATGTGCGTGGCGAG
GGTAAGGCCTATGCGTGGGTGCCGGCGGAGTATTCGCCGTTGTGAGGGTGTGCCGACCAA
GGTCGGCACCCACCGATCGGGTAGCGCCCGGCTGCCAGCCGGGCGACCGGAAATGCCTTA
TTCCAGCCCCAGCCAGCCGCCGATCACGCCGCGGGCTTCGTCCACGCCGGTACGGTCTTC
GCCGGAGAACACCTGCACGCTGACGCTGTCGCCGTAGGCCGATTGCAGTTCCTTGCGCAC
CTTCTGCAGGGACTGCATCTGCTGGCTGCGGCTGAGCTTGTCGGCCTTGGTCAGGAGGGC
GTGCGCCGGCAGGCCGCGCTGCACGGCGTAGGACAGCATCTGCCGGTCGTAGTCCTTCAG
CGGATGGCGGATGTCCATCACCACCACCAGCCCCTTCAGGGCTTCGCGGGTGCGGAAATA
CTTGTCGATGAAGGCCTGCCAGTGCGCCTGCAGGTCCAGCGGCACCTTTGCATAGCCGTA
ACCTGGCAGGTCGACCAGATGCGCTTCCGGGGTGACCTGGAAGAACACCAGCTGCTGGGT
ACGGCCAGGGGTCTTGGAGACACGGGCCAGGGCGTTCTGGCGGGTCAGCGCGTTGAGCGC
ACTGGACTTGCCGGCGTTGGAGCGGCCGGCGAAGGCCACTTCGGCCCCTTCGTCGGGCGG
CAGTTGCCGCACGTTGTGGGCCGAAAGGTGGTAACGGGCGCGTTCGATGAGCAATGACAT
GTGCCTAGGATCGCATGTTGCGGCGCCGCGCGCCCGTGCCGGCGGCCCCTGCGGGCATTT
TGCTGCACTGCTGCGTTGACCGTGCGCGGAAACGGCGTTGATAATCCGGGCGATGCCGGC
GGCCACCGCCCGGCCCGGTCCATACGGAGCTTCAGCATGCGCCACGCTCGCGTTCTTGCC
GTATCCGCCCTTGCCACTGCTGTAGTCGTTGCCGCTGCTGCGTTCGCGCAGACCACGTTG
ACCCCGCTGCCCGACAACGGGCCGATCAACACCGCCTCGCTGGAGGTGGATTTCAGCAAG
ACCCACTGGGGCGATGCCAAGGCCGGCCAGACCAAGGCCTCGGCCTGCGCGGCCTGCCAT
GGCGCCGACGGCAATTCCACGGTGGAGATGTACCCGTCCATCGCCGGCCAGAGCGAACGC
TACGTCGCCCAGCAGATGGCCCTGATCGCCAATGGGCAGCGCAGCTCCGGTGCGGCGGTG
GCGATGGTGCCGTTCGTGCAGAATCTCACCCCGCAGGACATGCGCGACATCGGCGCGTTC
TTCGCCACGCAGAAGGCCACCGCCGGCATCGCCGATGACACGGCAGTCACCGACGGCCCG
TACAAGGGCATGAAGTTCTACGAGATCGGCCAGCAGCTGTACCGTGGCGGCGACGCCAAG
CGCGGCCTGCCGGCCTGCATGGCGTGCCACGGCCCCAGCGGTGCCGGTAATCCGGGTCCG
GCCTATCCGCACATCGGTGGTCAGCACGCCAGCTATGTCGCGCGCCGCCTGCAGGAATAC
CAGGTCGGCCAGACCAACGAGACCGACAAGGCCCACTTCCAGATCATGGCGACAGTCGCG
CAGAAGCTGAGCGAGCAGGAGGGGCAGGCGCTGTCGAGCTACCTGCAGGGCCTGCACAAC
AAGGCCGACGATGTGGCCACTGCCCCCCCGTCGGCGCAACCGGCTGCCGCCCCCTGACCA
CCACTGGTCGGCCCGGGCCGCCACCACGGCCCGCGCCTGCGGTATGTTTCCTTCACGCCG
GCGACCGCGCCGGCGTTGCTTTTTTCAACGGAGATGCGTGTCGATGAGGTTGATTTCCCG
CCTGCTGTTGTCCGTGCTGGTGCTGCTGCCGCTGGCAGCCTGCGCCGCTACCCCCGCCAA
TGCCCCGCTGGTCGAGGGCAAAGACTACGAGCGCATCGCCCAGCCGGGCCCGTTCCAGCC
GCTGGCCGGCAAGATCGAGGTGGTCGAGGTCTTCGGCTACACCTGCCCGCATTGCGCCCA
CTTCGAACCGCAGCTGGAAGCCTGGGCGGCCAAGCTGCCGGCCGACGTGCGCTTCACCCC
GGTCCCGGCTGCCTTCGGTGGCGCCTGGGATGCCTGGGCACTGGCCTACTACGCCGCCGA
CGAGGTCGGCGTGGCCAAGCGCAGCCACGCTGCCGTGTTCAAGGCCCTGCACGAGCAGGG
ATCGCTGCCGATGCAGAACGTCTCGGCCGATGAGCTCGCCACCTTCTACAAGGCGTATGG
CGTGACCCCGGACCGTTACCTGCAGGCCCTGCGCGGCGACGCCGTACAGAAGAAGGTCGA
TGCCGCGCGCGCGTTCGCCCAGCGCACCAGGATCCCGGGGACCCCGGCGCTGATCATCAA
CGGCCAGTACCTGGTGCGTGGCAACAGCTTCGACGACCAGCTGCGCATCGCCTCGGCGCT
GATCGCCCAGGCCCGCGCTGCCCGCGGCCGCTGAACCAACACCCACCACCGACACGGCGC
TGTCGCCGCCGCATGTCATCATTTCCCTCTGGCCGGCGCCTGGCGCCGGCCCCACCATTC
CAGATGCTGGAGACGTTTCCATGAAGATCCGTTACGCCCTCGCCCTCGCAGCGCTGCTGC
CGATCCTGGCTGCCTGCAAGGCTGATGATGGCAGCACCAACACCACCGCGGCCCCGGCCG
AACCGGCTGCAGCCCCGGCAGCCACCACCGAACCGACTGCTGCGCCGGCGGCGGGCAGCG
AAGGCGCCGCGCCGGCTGCCGCTGAAGGCGAGAAGGCCCCGGCCGAAGCGGCTCCGGCCA
CCGCACCGGCCCCGACCACCGCCGCACTGACCGGCCCGGCCCCGGTGGAAGGTGCCGACT
ACCAGGTGATCCCGAACGGCCAGCCGTTCCAGCCGGCCACCGGCAAGATCGAAGTGACCG
AGATCTTCGGCTACGTCTGCCCGGCCTGCGCCGCATTCCAGCCGCTGGTCGGCCCGTGGA
AGGCCGGCCTGCCGGGCGACGTGAACTTCGTCTACGTGCCGGCCATGTTCGGCGGCACCT
GGGATGACTACGCCCGTGCCTTCTACGCCGCGCAGACCCTGGGCGTGCAGGAGAAGACCC
ACGAAGCGCTGTACGCCGCCATCCACTCGCAGAAGACCCTGAAGGGCGAGCGCGGCCGTG
ATTCGGTGGAAGACATCGCCAAGTTCTACGGTGCCTACGGCGTGGATCCGAAGCAGTTCG
CCGCCACCATGGGCAGCTTCGCAGTGAATGCCAAGACCAACTCGGCCAAGCAGTTCGCGC
AGCGCAGCCAGATCAGCGGCACCCCGTCGATCATCGTCAACGGCAAGTACCTGGTGAAGG
GCAAGAGCTTCCCGGACATGCTGCGGATCGCCGACCACCTGATCGCCCGCGAACGCGGTG
CGGCCCAGGCTCACTGATCCAAGAGAAGCGTTTCCCGGCCGTGAATTCCCCCCGTACACG
GACCCTGCGCTTGCTGACGGCCAACATCCAGGCCGGCTCAAGTACCCGCCGCTACAGCGA
CTATGTGACCCGCAGCTGGTCACATGCGCTGCCGGCGGGTCGCAAGCGCAGCAGTCTTGA
CGCGATCGCCACCCTGGCGCGCGACCATGACATCGTCGGCCTGCAGGAGGCCGACCCGGG
CAGCCTGCGCTCGGGCTTCACCAACCAGACCCACTATTTGGCCCAGCGCGCCGGATTCAA
TTACTGGAGCCACCAGCCGAACCGGCGCATGGGTGGGGTCGCCTCCAGCGCCAACGGCCT
GTTGAGCAAACTGGAACCGGTTGAAGTGCAGGATCACGCCCTGCCCGGCCGCATCGGCGG
GCGCGGCGTGCTGCTGGCCAAGTTCGGCGATGGCGCCGATGGCCTGGCGGTGGCGGTGGC
CCATCTGTCGCTGGGCGCGGGATCGCGGATGTCGCAGCTGGGCTTCATCGCCGAGCTGTT
GTCCGACCACCCCAACGCGGTGCTGATGGGCGACTTCAACTGCCTGGCCGAGCGCCCGGA
AATGCAGGTGCTGTACCAGAAGACCCGGCTGCAGCCCCCGGGCTGCATCGTGCCGACCTT
CCCCAGCTGGCGCCCGGACCGCGCCATCGACCACATCCTGGTCAGCAGCGGCCTGCAGAC
CCGCACCGTGGAAGCCGTACCGGCCGCGTTCTCCGATCACCTCGCCCTGGCGATGCAGAT
CGACGTCCCGGCCGACGCCCTGCGCTGACCATTCCTGGTGGGTGCCAACCTTGATTGGCA
CGCTCTCCGCCGGGCATCGCCCGGCGCTACCCGGTCTGCGCCACCGGCACCTTCAACCGC
CGCGCGGTCATCGTGCTACCCACCGAGGCCAGCACCGTGCAGCCGATCGCCAGCCACTGC
AGCCCGTGCAGGTGCTCGTGCAGCAACAGCATCGCCCACAGCGCGGCCACCGCCGGCTCC
ATGCTGATCAGGATGCCAAAGGTCTCCTTCGGCAGGCGCTTGAGCGCCATCATTTCCAGC
GACATCGGGATCGCGCTGGACACCAGTGCCACCAGCAGGCCCGCCGCCAGGATCTTCGGG
TCGAGCAGCGCGGCACCGGCATGCACCACGCCCACCGGTACCACCACCAGAGACGCCGCC
AGCAGCCCCAGCGAGACCGAGTGCCCGGCATGCAGATGACCGGCACGCTTGCCGAACACG
ATGTACAGGCCCCAGCAGGCCGCAGCGCCCATCGCGTACAGCATACCGGCCGGGTCCAGC
GCGGGGCCACCGCCGATCGGCAGCAGCAACAGCAGCCCCACCGCCGCGCAGCCCACCCAG
AGGAAATCGATCGGGCGTCGTGATGACAGCATCGCCACCGTCAGCGGCCCGGTGAACTCG
ATGGCCACCGCGATGCCGAAGGGAATCGTGCGCAGGGCCATGTAGAACAGCAGGTTCATC
AGCCCCAGGGTGAGCCCGTAGCGCAGGATGGTGATTGCATCCACGCGGCTGGTCTTCCAG
CGCCATGGCCGCCAGAACAGCAGCAGCAACAGCGCTGAAAAGCCCACGCGCAGCGCGCTG
GTGCCCTGCGCACCGATCAGCGGGAACAGGTGTTTTGCGTAGGAAGTGCCGATGGCCAGC
GAGGTGACCGAGCCGAGCACCGCCAGCGCCGGCAACATCGGCGCAAGTCGTGAGGTCTGC
ATGCGCAAAGTCTATTGCGTCGGCGCCGAGCACTTGGCTCAATTGACAGCCTGTTCGTGC
AACTTCTGCTCGCCATGGCCATCGCTCCCGTGCTCGACAGTTTCGACCGCGCCATCCTCG
ACCTCCTGCAGCGGGACAACACCCTGCCGCAGCGCGAAATCGCCGAGTCCGTGCACCTGT
CCACCCCGGCCGTGCAACGGCGCATCAAGCGCCTGCAGGACAGTGGCGTGATCGCGGCCA
ACGTGGCGGTGGTCGCCGCAGCCAAGATCGGTCGGCCGCTGACCATCATCGTCGAGGTGC
GCGTGGTCAGCGAGCAGCGCGACCGCGTGGCGCCGTTCAGGCGCCGCGTGCAGGACGACC
CTGCGGTGCAGCAGTGCTACTCCATCACCGGCGATGGCGATTTCCTGCTGCTGCTTTCGG
CGGCGTCGATGGAAGAGTACGAGGCCATCACCGAGCGGTTGTTCGGCGGCGATGACAACA
TCGAGCGCTTCCGCACCTCGGTGGCGCTGGGCACGTTGAAGCGGAGTTTCGAGGTCCCGC
TGACACCGGTTCTGTAGCGTCGAGCCATGAATACACCGTCCTCCCACGCCCACCGCCTGC
GCCGCTGGTTGCTGCGTGGCCTGTGGCTGGCCATTGCGCTCGTCGCGGCGATGACGCTGT
GGAACAGCCCATGGGCGGTCGCACCGAAGATGCTGTGGGCGCTCTCGCGGATGCCGCCGG
CCACGCAACTACCGGTGCCGGTGGACGGCGTGCGGCCACGCCAGATCGCCGATACCTTCG
GCGCGCCACGTGGCCGTGACCGCTCCCACGCCGGCATCGACATCTTCGCCAAACGCGGCA
CCCCAGTGCGCAGCGCCACGGCCGGTGTCGTCGCGGATGTCAGCGAACGCGGGCTCGGCG
GGCGTCAGGTCTGGGTGATTGGGCCCGGACACGAACGCTACTACTACGCGCATCTGGAGG
CCTGGGCCGACGGCCTGGCACGCGGCCAGGTGGTGCAGCCCGGCGATCTGCTCGGCCATG
TCGGCGACAGCGGCAACGCCAAGGGCACGCCGCCGCACCTGCACTGGGGCGTCTACGGCA
CCGACGGCGCGCGAAACCCGCTGCCACTGCTGCGCTGACTGCCACTGCACGCCCGCAGAT
CGATCTGTTCATGATTTGTAAATAGGAATAGTTCGTATTACCATTTCTTTCGTTTCCGGT
GGTGCCAGGACGGCCTGCCCGTCCGTTTCCCACCCGTAGCGCCTCGCCTCTGGATGCCGG
CCGAGCGCGCGTGCTCGTCCAGGACCCCCATGACCCGTTCCGTCTTCCGTACGCCGCAGC
CACAACGGCTGTCCGTTGCCGTGCTCGCCGTTCTCTGCACCGTGGCCCCGGCCGCCTTCG
CCGAAACCGCCGCCGATCCGACCAACCTCGACAAGGTGGTGGTGAAGGGTGAACGCGCCG
AAGGCTATTCGGTGCGCCGCACCTCGGCCGGTACCCGCTTCGACCTGGCCCCGCGCGAGA
TCCCGCAGTCGATCAGCATCATCAGCCACCAGCGCATCGAAGATCAGAACCTCGACGACA
TCATCGACGTGCTGGCCAACACCACCGGCGTGACCAGCACCCAGTCCGACAGCGAACGCA
CCGAGTTCTACGCGCGCGGTTTCTACATTGATGCCTACCAGTTCGATGGCCTGCCGACGC
AGATGGTGCAGAACTGGAGCTACTGTGATTCCGGCCTGGACCTGGCGCTGTACGACCGCG
TGGAGGTGGTGCGTGGTGCCACCGGCCTGCTCAGTGGTGCCGGCAATCCGTCCGCGTCGG
TGAACCTGATCCGCAAGCATGCCGACAGCGCCGAACTGACCGGCAGCGCCTCGGTGAACG
TCGGCAGCTGGGGCCGCACCCGCACCACCGTGGACGTGGGCAGTGCGCTGAACGCCAGCG
GCACCGTGCGCGGCCGCGTGATCGGCAGCTACCTGGACACCGACGGCCAGATGGATCGCT
ACAACCAGCGCAAGACGCTGGGCTATGCGGTCATCGACGCCGACCTGACCCCGGACACCC
AGCTGAGCGTGGGCTACGACTACCAGCAGAAGCGCGCCAACGGCGCGACCTGGGGCGGCT
TCCCGATGCTGTACTCCGATGGCTCGCGCACCGGCTATGACGAATCGTTCAACGCCAGCC
CGGACTGGACCTACTGGGACACCACCAGCAAGCGCGCGTTCGCCACCCTGCAGCACGCCT
TCAGCAATGGCTGGAAGTTCAAGGTCGGTGCCACGCACGATGAGACCAAGGCCGACGACA
AGCTGTTCTACCCGGCATACAACGACTGGACCACGGGCGCATCGAACTTCGACAGAACCA
ACGGCACGGGCATCTCGCCTTCCGCGGGTTTCTACAACACCGAGCGCAAGGTCACCGGTG
TTGATGGCTACGTTGACGGTCCGTTCCAGCTGTTCGGCCGCGAGCACCAGTTCATGGCCG
GACTGAGCTACAACAAGCGCGACTATGCCAACTACGGCGACTACCAGGTCGGTGGCGCCG
GCAAGACCTGGGACCCGTTCACCAGCTACCTGCACTGGACCGGCAACATCAGCGAGCCGA
ACTGGAACCCGCTGGCACTGGCCAGCCAGGGCACCATCACCCAGAAGGCCGGTTACGCCG
CCGCACGCCTGTCACTGGCCGATCCGTTGAAGCTGATCATCGGCGCCCGCTACACCGACT
GGAAGAGCGAAGGCGAGAACGACGACCGCGAACACAAGGTGACCACCCCGTACGCCGGCC
TGGTGTATGACATCAACGACACCTACTCCGCGTACGCCAGCTACACCGAGATCTTCCAGC
CGCAGACCGCCCGCGACCGCAACGACCGTTATCTCGACCCGGTCGACGGCAAGAGCTACG
AGGTGGGCGTCAAGGGGGCTTGGTTCGACAACCGCCTGAATGCCTCGCTGGCGGTGTTCC
GCATCGAGCAGGACAACGTCGCCCAGGTCACCAGCGAGCCGATCATCGGCCGCCCGGGTG
AGTTCGCCTCGATCGCCGCACGCGGCACCGTCAGCCGTGGCTTCGAGTTCGAGGTGAACG
GTGAACTGGCACCGGGCTGGAATGCCACCTTCGGCGCCTCGCGCTACGTGGCCAAGGACA
TCAACGACGCCGACATCAACACCAACCTGCCGCAGACCGCCCTGAAGCTTTTCACCAGCT
ACACCCCGCAGTCGCTGCAGGAACTGACCGTCGGTAGCGGTGCCAACTGGCAGAACCGCA
TCTACTACCCGGTACCTGCCTACGGCCGCATCGAGCAGAGTGGCTATGCACTGGTGAGCG
CCTTCGTGCGCTACCGCATCTCGCCGGAGTTCAGCGTGCAGGCCAACCTCAACAACCTGC
TGGACAAGAAGTACCTGTCGCAGATCAACGGCTACGGTGCGTATGGCGATGGCCGCAACG
GCTCGCTGACGTTCACCTGGTCGTTCTGATGTAACCGGCTTCTGTGGAGTCGAGCCATGC
CCGACTCTGCCACAGAGGGCAGTCGAGCACGGCGACTCTACAACGGGGGCGCTCAGCGCC
CTCGTTGCGGCGGCGCCCCGGCAGGTGTAGCGTCGCGGACACGGTGGCCTGCAGCTTCGA
CCCGTGCCATCCGGACACCTTGCGCCTCCCCTTCAAGGACGACCGGCCATGCGCACCCGC
ACGAAACTCGGTCTCTCGCTCATGACCCTGTTCTCGTCGCTACCGCTGATGATCGGCACC
GGCAACGGCTACTTCATCCTGCTTCTGCTGATCGGCCTGCCCGCCGCCATCCTGTCCTGG
TTCGATCTGGGCCGTGAACTGCGTGCCATCCCCAGCCCCACCCGTACCGAGCGAGCGCTC
GGCCTGGCAATGGGCGTTCCGCAGGTGCTGTTCGGGCTGTTGTGTGCGGTCATCGGCCTG
CTGTTGGTTGTCTGGATCCTTTACAACCTGCTGATCGAGCACCAATCGCAGTTCCGCATC
CCGTCACTGCCCGCCTTCGCGGCTGGGCCGATGATGATCGTGGTCGGGCTGGGTTGGGCG
CGCACAGCCTTCCGCCGCGCGGCCCTTGAGCAGGACGCCCCGGAACAGGACATTCCGGAT
TGATCCCTGATGACCGGTGCCGGGACATGCCCGGCACCGGTCCCTCATCAGAACCGCAGA
TCCGCGCGCAGGTACCAGTAGCGGCCACGCGGGATGTCATAGGTCGAGGCGTCGTAACCG
TTCAACGAGCACGACAGGCAGATCGGCGGATCCTTGTCGAACACGTTGTTCAGGCCGGCG
GTCAGCTGCAACCCCTTCATCCAGTCGATCTTGTAGCCCACCTGCATGTCGTGGAAGGTG
GTGGCCGACAGCGTGTTGGTGCCCGCTGCCTGGTTGCTGCACACCGGGAAGGCCGCGGCA
TCGCCACAGTTCTCGGTCAGCTCGGAAATGTGCCGCACCGTCCAGTTGGCGCTCCAGCGG
TCCATCGTCCAGCCGATGCTGGCATTGCTGGTCCACTCCGGAATCGAGCTGTCGGCCACT
TCCACGCCCGGCTTCTGCGGCTGCTTCTGCCCGGCCGCGCCGGTGGCCTCGTAACGGCCG
ACGAAGGTGTTCTTCCACGCCAGCTTGAACTGGCCGATGGAGGTCTGCGGCAGGGTCCAG
AACAGATCCACGTCCCAGCCGTCGGTCTTGATCGAACCCAGGTTGGTCAGGCGGTTGTTG
AAGCTGCTGACCGCACCGGTGCTGGCACGGGTGATGCCATCGCAGTAGATCGGGTCCAGC
GTATCCACGCACAGGTCCAGCTGGGTCTGCGCGTTGATCGCCTGGATCGCACCATCGATG
GCATGGCGGTAGAAGGTCACCTCCACATCGAAGCGCTCCGACCACGACGCATTGTTGCCG
AACCACGGGCTCCACACGAAGCCGGCGCTGAAGCTGCGCGAGCGTTCCGGCTCCAGCTCG
CGGTTGCCGCCGGTGGTCACCGAGATCTGCGAGTTGGCCTGCTGGAAGCCGGCCGGCACG
CCCAGCGCGGCACAGTTGGCGGCGCTGCCACGCGGCGGAGTGCCGCCCAGACCCACCGAG
CACGGGTCGAACAGCTGCAGGTCGGCACGCGCCGCCGAGCCGTACAGTTCACCGATCGAC
GGTGCGCGGAAGCCCTCGGCGTAGGTGGTGCGCAGCACGAAGTCATCGGTCACCTGCCAG
CGCAGGCCGTACTTGGGCGTGAACTCGCCACCGAAGGTGGAGTAGTCCGAATAGCGGCCG
GCCAGGCTCAGGTCCAGTTTCTTGCCGAACGAGGAATCGGCGAAGATCGGCACGCTCAAC
TCCAGGTAGGCCTCGTTGACGTCGTAGGAACCGGAGGTCGGCTGCGACGGCACGCCGTTG
TAGTGGCCGATCACCGTCAGCGGATCGGGCTGGTAGGAGCCCTTGTACTTGCGGTACTCG
AAGCCGGTGGCGAACGATACCGGACCGGCCGGCAGCGAGAACAGCTCGCTGGACAGGTTG
GCGGTGAACAGGCTCAGTTCGTTCTGGCTGCGGTCGCGCACCACCGGCTGGACCCACTTC
AGCATGTCCGGGGTGATCGAACCGACGCCGCCGAAGATGTTCAGCGGCACGCAGCCCGGC
GTGGCCGCACAGACGGACGGATCGCCCAGCGCCATGTTCACCTTGTAGATGTCATAGCTG
CCGTAGTTGGTCTGTTCAGCCTTGTTCTTGCTGTACATGCCGTTGACGTCCCAGTACCAG
CTGCGGTCGGCGGCATGGAAGTCACCGACCAGGCCGGTGGCGAAGTAGGTGGTGTCCACT
TTCTGTTTGAACACGCGCGCACCGCCTTCCACCGGGCGACGACCGATCAGGCTCATGTTG
TCGCCGGAAACGAGATCGAAGCCGAACGGGTTGTACGGGTTCAGGCGCGAGACCACGATG
TTGTCGGCCAGCGGATTGCCGGTGGCGCCATCGGGGCCGAAGAACAGCGGCTCCGGGCCG
GCCTGGTTGGTCGACTCACGACGGTTGCCCAGTGCCTTGACGTACCACTGCACGTTGTCG
GTGATGTCGAAGCGGAACTGACCGAACAGGCCTTTGCGCTCCGACGGCGTCAGCACCATG
TTGTATTCGGCGAAGTTGAAGCGGTCGGCGGTGGTGAAGCAGTGGTAGTCATCCGTGCGG
CTGCAGCCGGCGCTGCCGTCGTAGCGCGGATTGCTCACGCCGGTATTGGGCACGATGTTC
TGCACCGCACCGGTGTTCGGGTCGGTGAACATGAAACGGCCCTGCGGAATGCCACCGCTG
CCGAACGCCAGGCCGGTGCCGGGAATCGGGAAGCGCGACTGCTCGCGGTCCTTGGCAAAT
ACCGGATCCTGCTTGGTCCAGCTGGCGCCCAGGAACAGGCTGAAGCGGTCGCCACTCTTG
CCCCAGGCCAGGTCCACGCCCTTCTGCGTGCCGTCGCCCTTGCTGTACTCGCCGTAGTTC
AGCGTCACCTGCCCACCATCGAAGTCACGGCGGGTGATGATGTTGACCACGCCGGCAATG
GCATCGGAGCCGTACAGCGACGACGCGCCATCTTCCAGCACCTCGATGCGCTCGACGATG
GCCAGCGGAATGGTATTGAGATCGGTGGCCGAGCCGACGCCGGAGGCGGACGACTCATTG
ACCCAGCGGATGCCATCGACCAGCACCAGCACGCGCTTGGCCCCCAGGTGGCGCAGATCG
ACCTGCGCCGAGCCGGCACCCACGCCACTGCCATCGGGCGGGAAACCGAAGTTGCCGGAC
GAGTTGAACTTGGCGTTGAGCGCCGAACCGGAACCGGTGAGCTGCTGCAGCACTTCGCCG
ATCGAGGTCAGGCCGGTGCGTTCGATGTCACCGCGCGTCAATGTCTGGATCGGCACCTGG
CCTTCGACTTCAGCGCGCTTGATGCGGGTACCGGTCACTTCCACCGCATCGAGGTTGGTG
GTGGATTGCGCAGCGGCACCCAACGGTGCCAGGGCCGTCACGCACAGCGCAACGGCAACC
GCCAACGGGCGGTGATGCAGGTGAATCATTCGCTCTCTCTCCAAAGGAATGTCGGGACAT
GGACTGCCGCGCTCCCCCCTGCGTGGCGGCAGCGTCTCCTTTGTAAACAAACAGTAAAAG
CCACGGCGTGATGATCGACACTCTTTCACGCGGAATTGACGCAATTGCAGGCCGATTACG
TCAGATAGCTGCAGGTTATGACCGGACGATACTGTTCGCTGTGAACGTCGTTAATGCCGG
GTGCGACAGCCGTTTCCCGGCTTTCCCGCAATTGGGCAAGTGCTCTTGCCGATCCGTCCA
ACGACAATGCGCCTTCGCCATCGGCAGCATGATGATCGCCGTTGCCGTCGGTTGACGGTC
TCGATCAGATCGCCTTCTAGCTGGAACTCATACCAAGATGGTGAGTAACCCGTAGGGAGG
AGCTCTTGCAATGATGGACTGCAGATCGCCGGGATCACCGTGCGAACGTGAGGCACTCAA
TGTCTGCTCTTTCGGATCCTGCCATCTCGATGACAGAGCTAAATGCATCGACTAGCTTGA
ACCTACGGAGCAAATTCAGACAACATTTAGGAACAGTTTGAAAACTGCCCGTCAAACGGA
TTTTCGGGGCCGACCAAGGTGAGACTGAGAACCCCAGTCATTCTCATGAGGCTCAATTGT
GAAAACAATCACCGTCATGATCCATGTCGCGATTGTCACGGCATTGCTTCTGTCCCCGGC
AAGCGAATCGAGAGCGGGGGGCCTGATTGAATGCAACAACTGTGCATCTCCCAAGGATGC
AGCCCTGATGTCAGGCTCCGGGTTGGCGGTTGTAATGGACTTCGAAAAAGCCCGACTGAG
CGCCTTCGAAGTTGAATATGATCGCGAGATCAGAAAGTGGCGCGCACTTTCGACACCGGT
TCCCGCACAGATTCAAATGGCCTTCCTACGAATTCTGGATGCGACGTCAGCCTTTCGAGC
GTCACCTGAAGACGCCCACGCGATGGCAGGAGGCGGATCAGTAGTCGTGCTGCATCCAGA
CAACCCCGGAAACACCAATGGAGTGAGGTTTCCCGAGTCTTACAAGTCCTCCAATACCTT
CGACATCGTCGCCTCAGCCACACTGAGAACCAGACTTGGCCAGTATCTAGCCACAGAACT
GGCAGGAGCCAATACGGGAAGCCCAACCTGGAACAGCATTGCGCTCTCGATTCAACAAGC
GGCCCTGAACTGGGCAGGTCTCAAAGGTGGCGGATCCATAGCAATAATGATCACATGGCG
TGACGGGTCAAAGACGCTTTATCGAGTAACACCCGACAACGTGGCCGAAGCCAAGTATCA
GAAGGGCGAAAGTCGCGACAGCACAGGCAACAAGGTTCCTGACGAATCCATCGCCGACCC
GATCTCCGCCCCTTCGTACGCCGGACAATACTATTTCGGCCAGCATCGTGACCTGGACAA
CTGGGTCAGATCCGCACAGATGTATGGAGTCCCCGTCCAGCGCGGAAGCAGCAGCCGCAT
CTCGTGCAGTTGGGATGGTCGCACAGTCTACTGCCAGCAATACTGACACCCACATCCGCC
GCTCATGTCGCAATCTCCCCACGAGCGGCGGTTTAGATAGCCCTACCGCACGAACGCAAT
GCGCTCCATACCGGTGGCCTCGGCAGCGGCCAGAATCCGCGCCATGCCTTCGTACTCGGC
CGCCGGATCGGTGGCGATGCGCAGCTCCGGCAGGTTGCCGGCATGTTCGCCCACCTGTGC
CTGCAGGCGCACCTGCAGATCGCCAATGGCCATCGGCTGGCCATTCCAGCTGAGCTGGTT
GCCAGCGTCCAGGCTCAGCTCGATCGGCGGTGGCGGTTCGGGGCGATCGATCGTGCGATC
GGTGGCCTGTGGCAGCTGCACGGCAATCGGCCGGGCCACGATCGGCGCGGTCACGATGAA
GATGATCAACAGCACCAGCATCACATCCACCAGTGGCGTGACATTGATGTCCGCCAGCGG
GCCGCTTCTTCCTGCGCTACTGAACGCCATGTGCCGCTCCGTGCAGCCGGGCCGTTCGCC
CAAGGCCGACAGTACGTCGCCTTCCGTCACCTGCGGCAGTGCCTGTACGGGTTCGTTCAG
CTGTCGTTGCCGACGCCCGGCGTGCACGCAATGCGAAACTGAATTCAGCCAGTCCCCGCT
ATGCTGGACGCCATGACCCGACGCTCTTCGACCGCCCTGTCCCTGCTGCCCTTGGCCACC
ACGCTGCTGATCGGCTGCGCCAATGCCCAGTCCCTCGACGCCCAGAACGCGCAGCTGAAG
GCCGCGATCGCTGCCGCCGAACGCGGCCAGTTCGATCCCGGCCAGGCCGCCGCACTCAGC
CGCCATCCGGCTTACGGCTGGCTGGAGTACGCCAACCTGCGCCGCAACATCGACACCGTC
GATACCGCGCAGGCGCAGGCCTTCCTCAAGCGCTATGACGGCCAGGCCGTGGCTGCCACC
TTCCGCAGCGTGTGGCTGCCCTCGGTCGCGCGCCGCCAGGACTGGCCCACGCTGCTCGCC
AACTGGGCGCCCACCGACAACGTCGGGCTGCGCTGTGCGCAGCTGACCGCGCGCCAGATG
ACGGGCAAGGTCGATCCGCAGTGGATCAGCGAGGCACAGGACCTGTGGCGCAAGAACGGC
AAGTCGCTGCCGGACGGCTGCGACGCGGTATTCGCAGTGCTGCAGGCACAAGGCGGCCTG
AGCGACGCCCTGCGCTGGGAGCGTATCGATGCCGCCGCCGACGCACAGCAGCCGGCCGTG
ATGCGCAGCGCCGCACGCGGCCTGCCCGCCGCGGACCTGGCGCAGGCCAACAGCTACGCC
GCCTTCGTCGACAAGCCCAATGCCAGCGCGTTGAACTGGCCGCGCAACGAGCGCAGCCGG
CGCATCGCCACCGACGGCCTGGCCAAGCTGGCCAAGGCCGACCCGGCCGCCACCGAACAG
CAGTTGCCGCAGTACGCCCAGGCGCTCGGCCTGAGTGCCGAGCAACAGGGCCAGGTGCTG
TACCAGATCGCGCTGTGGACGGTGGCTTCCTACCTGCCCGATTCGGCACGCCGCCTCAAC
GCAGTGCCTGAATCGGCGTATGACGAACGCCTGCATGAATGGCGCGTGCGCGAGGCGATG
TCGCGCGGTGACTGGCCGGCGGCACTGACCGCGATCCGCAAGATGGCCAGCAAGCAGCGC
AGCGACCCGCGCTGGCGCTACTTCGAAGGCCGCATGCTGGAGAAGACCGGCCAGGCCCAG
CAGGCGCAGCCGTTGTTCCGCGATGCGGCGCGCGCACCGACCTTCCACGGTTTCCTGGCT
GCCGACAAGCTGCAGCAGGGCTATACCCTGTGCCCCTGGAAGCCGAACGACAGCGCGCAG
GCACAGGCGGTGATCGCGCGCGACCCGGCCATGCAGCGCGCGATGGCGCTGTACCAGATC
GACCGTGCCGGCTGGGCCGTGGCCGAATGGAACAGCGCGCTGTCGCGCTTCGATGACACC
CAGCGCCGCCTGGCGGTACGCGTGGCGCAGGACAACGGCTGGTTCGACCGCGCCGTGTTC
GCGCTCGGCAAGCAGCCGCAGGAACAGCGCCTGTACGACCTGCGCTTCCCGTTGCACCAC
GACGCTACCATCCGCCGCGAATCAGCACGCAACGCGATCGATCCGGCCTGGGTAGCGGCG
GAAATCCGCGCCGAGAGCACCTTCACTCCGCGTGCGCGCTCGCCTGCCAACGCCATGGGC
CTGATGCAGGTGCTGCCGGCCACCGGTGCCGGCGTGGCCAAGTCGATCGGCCTGACCGGC
TACGGCGGCGCCGACAGCCTGTACGACCCGGACACCAACATCGCCATCGGTACCGCCTAC
CTGCGCCAGCTGATGAACAAGTACGACGGCCTGCCGTACGTGACCATCGCCGCCTACAAC
GCCGGCCCGACCCCGACCGCACGCTGGCAGGGCCAGCGCCCGGGCTTTGACCCGGACCTG
TGGATCGAGACCATCAGCTACAAGGAAACCCGCGAGTACGTCGCCCGCGTGCTGGCCTTC
AGCGTGATCTACGACTGGCGCCTCAATGGTGATGCGCTGCCACTGAGCGACCGCCTGATG
GGCCGCCTGGTGGACAAGCGCAAGAACTTCAGCTGCGCCGCCAACGCTGAGCAGGGCGGC
GATTGATCGCAACACGGTACTGCCGGCCGCTGGCCGGCATTCCCCGGTATCCACGCCCTG
GAGTGAAACGATGAGCCTGCTGGCCTGGATCAGGCTGGCCGCTGTATCGGGAGTGCCGGC
CGCTGGCCGGCAGCTTCGGTGTGACTGCCGTTGCCGGCCAGCGGCCGGCACTACCGGTGC
ATCTGCGCCGGGCATGCGATGATTCCAGCCATGAAGATCTATCTTGTCGGCGGCGCCGTA
CGCGACCGCCTGCTGCAGCGTCCCGCCGGCGACCACGACTGGGTGGTGGTTGGCGCCACG
CCCGCGCAGATGGAAGCGCAGGGCTACACCGCGGTCGGCCGCGATTTCCCGGTATTCCTG
CATCCAAAGACCGGTGAGGAGTACGCACTGGCGCGTACCGAACGCAAATCCGGCCGCGGC
TATCGCGGCTTTGTGGTCGATGCCGACCCGGGAGTGACGCTGGAAGAAGACCTGCAGCGC
CGCGACTTCACCATCAATGCGATTGCCTGCGACGAAGACAGCGGGGCGCTGGTCGATCCT
TACGGCGGCGTGCGTGATATCGAGCAGCGCGTGCTGCGCCATGTCGGCCCTGCGTTCGTG
GAAGATCCGTTGCGCGTGCTGCGCGCGGCACGCTTCATGGCGCGCTTCGCCCCGCTGGGC
TTCACCGTCGCCGAAGAGACCATGGCGCTGATGCGCGAGATCGCCGCCAGTGGCGAACTG
GATGCACTGGTGCCGGAGCGAGTGTGGCAGGAACTGCGCAAGGCGCTGGTCAGTGAGCAG
CCCTCCGCCTTCCTGCGCACGCTGCACGATGCACATGCACTGGGCCCTATCCTGCCCGAG
CTGGAAGCGCTGTATGGCGTGCCGCAGCGTGCCGAATTCCATCCGGAAGTGGATACCGGC
ATCCACCAGGAAATGGTCAGCGACATGGCGGCGAAGCTGGCCCCCGGCGATGACCTGGTC
GGCTTTGCCGCGCTTACCCACGATCTCGGCAAGGGCCTGACCCCGCCGGGGGAGTGGCCG
CGCCACATCATGCACGAACAGCGCGGCATCAAACCCCTGAAGGCACTGTGCGCGCGGTTG
AAGATTCCCGCCGAGCACCAGCAGCTGGCCGAAGCGGTCTGCCGGGAGCACTTGAACGTG
CACCGCATCGACGAACTCCGCGATGCCACCGTGTTGGAACTGCTGGGCCGCTGTGATGCG
CTGCGCCGGCCGGAGCGCGTGGCCCGCATCGCACTGTGCTGCGAGGCCGACAAACGCGGC
CGGCTCGGCTTCGAGGACGCCGACTACCCGCAGGGCGAAACGCTCAAGCGCCTGCACCAG
GCGGCACTGTCAGTACAGGCGCGGGACCTGGATACCACCCATCTGAAGGGCCCGGCCATC
GGTGAAGCGTTGGCCAAGGCACGGGTGAAGGCGATTGCCGCCGCCCGCTGATTCTCAACG
GCCGTACCGGGCGCGCGTGGAGCGTCATGGGTAGTGCCGGCCGCTGGCCGGCAACCCCAG
GTTGCCGCCACAGGAGTCAGTTCTCACCCAACTCCTGGACTTCAATTGCCACGACATTGC
ATCCACCCAGCAGCACGGTCCCTCGGGATCGCAGGTCCCCGATCAGTTTCCCCCTGATGG
TCGCGTAGGCACCAGAGCGTCGTTCAACCTGGTCAATCATGCGCTTGGGGATCAAAAGCG
ACACACAGCTTGCTTCACTGTTGTACCGGCGGTACTCCGCTTTGCTGTCCCAGATGCCAC
GATCCTCGAACTGTGCCACCAGGTAGCCGCGAAGTTCCACCTGGGACCCATCCAGCTCCG
CGCTTCCCTTGATGGCCTTGCTTGGCAGCAGCGCCGCCGGGTTGGAGGAAGGTGCCTGCC
CGGAAGTTGCACACCCGGCCACGGTTGCGAACAACAGGAAGACGCCAGGCAGGAACCACT
TCATCGCCCACTTCCTGGCAGGTAGAACAGCTCCTGCTGCTTGGTGATGTTCTGCTGGAT
GAGCCGCTGCTCGGTCGGCGTCATGCGGCCCTGAATCATCCGGAATTGCACCTTGCCGTC
GACCAGCTCACGCACACCAACCCGCGAACCCGTGCTGTCCACCGTGATGTTGGGAACCCC
CGGGCTCACGAGGGGACCGGAATCTCCTGGCGTCAGCCGATCCACCAGGCCACTCTGCTC
CAGATGGCCGTGCATCACAGCCACGGTATCGGCGGTCGGCGTCAGTTCCGCATAGAACCC
GGACGCATCCGAGGACGTCGCCATTGATGGATCCACCCGGATCGACTCGGTACCGTTGCT
GCTTGCCTCGATGGTGACAGCCTTCTCCCGGTTGCCACTACCGACTCTCACCGAATCGGT
GTTGGCCAGAGCGGTCTTCTCCGTCTGCGCCGAAAGCTGGATGTCCAGGCCACTTGATCG
GCTCTGGTCGAAACGCCTGGCATCGATGCACGTGGACCGGCCGGCCCCTTCCGGGCATCG
TCCATCCGGATCCGTGAACCGGTAGGGATTTCCGTTGGCGTAGTGGTAGCGGTTGAACTG
CCCAACCGGCTGTCCATATGCCGTCACCGGGTCCACCGACAGGAATACTCCCAGCTGTGG
GTCCATGTACCGCTGCTGCATGTAGCTCAACCCAGTAGCCGCGTCGCTTACATGCCCTGT
ATAGCCAGGACCATCGGCCACCCCTTCACCGATCGCGGCTCCGTAGGGTTCGTAGTCATA
GCGTGTGATGACGGCGCCCGCCCCGTTGGTTTCAGCGACAACCGACCCGAGGGCGTCGGT
ATGGACGTAGGTGACGACCTGTGCGCCGGCAATGGCGCTGTACATCAGTGAAGTCGATGC
GAACAACGCCAGCCGCAGCTTCGAAGCCACCATTCCGTTCTCCAGCAGGTCCATCCTGAA
CTGCCTCCCCCATGAGCGGGGGATGCCCCCTGGGTCCGCGCGTGCCCACTTTCCCTGCCG
CTCGCCTGCCCTGCCCGTTTCGTGCAGAGCATTGCAGCCACATGCGCCCCTTGCCGAACG
TGGTTCCTGGCTCAGTGCGCCATGCCGCGGGTGATCGCCGCCGCACGCTGCTTCAGCTGG
GCCACGGCATCGGGAATCATCTCCATGCCCACGTCCAGGCCGGGGTTCAGCACCAGGCCG
ACGCCGTCGCCGATCCCGGCCAGCAGCGCGTGCACCGCGATCGGCATGGCATGCGCGAAC
TGCGGCAGCTGCTCGTGCCACAGGCCCGCGCGCTCGGGCGCGGTGAACACCGCGAACATC
GGCTCGCCGCTCTCGCTGGTCAGCACCAGCGGCGAGATGCTCTCGTCCCAGGCACCGTCT
TCGCCGATGGCCTTGTCCAGCAGCACGAACGCCGTCGAGGTCAGCAGGCCATCGAGGAAC
TGCGATGCGGTCAGCGTGCCGTCCTGGGCCTGCAGCAGGCGCACCTCGAGGTCGTTGAGG
GGTTCGAACGGGGTGTCGTGGTCCATGGTCGGTTCCGGTACGTGGTTGCAGGGCAGACTT
TAACAGGCCCGCTCCTCAACCGAGGAATCCGTGCCGCCACAGCCAGCCCAGCGCGGCCAG
CCCGGCCACGCCGACCAGCATCAACGGCAGGCCGAAGCGGTGCCGCCACGGGATCGGCAC
CCCGCCCAGCTGCTGGTCCATGGTCTCGGTATCCAGCACCCAGCCGTGCTCGCACCGGGT
GCAGGCCAGCTCGTAGCGGCGCTGGTAGGTGAGGCCAAACAGCAGGTCGATGCGCGCCAT
TTTGTAGCGCAGTTGCGGGGCGAACTCGGTTTCCGTCTGGCAGCGCAGGCAATGGTGGGC
TTCGGTCGGGCCGACCACCACCACCCGCTCCTGCTGGCCGATCAGGATCATGGATCAGCG
GCCCTGGCAGGCGGGTTGGGCCAGCAGCCAGGCTTGGGCGGCGGCCAAAGTGGCGGCATC
ACCCTCGATACGCTGGTCGGGCTCGATCTTCAAGCCATCACCACGATCATTGCGGTCGCG
CATCACGGTGGTGGTCAGCAGCAGGCGACTGCCATCGGCAAGCGTGTGCACGACATTGCC
AGTGGAGACACCCGCAGTGGGCTGACCGAAACTCCGCGTCTGCGGACGACCACGCCACGC
CAGCACCGAGGCCTCGCCCGAACTGCCGGTGCGCGGCCCGAACAGCACCGCCACCGGCGC
GCCGGGCTGCCGCAGCACATAGCCGGACTGGCCGAAGTCCAGCACCGACTTGCCTGCACG
CTGCACGGCGGTCGCGGTCAACGTCCAGCGCTCCGGCCCCTGTGCAGTTTCGAACGACCC
CACATCTTCGTTGTTCACTACCGAGGTGCGCAGCAGCGGTGCCATGCCCAGCAGCATCGG
CCACATGTTGCCACCGCTGTTGTCACGCAGGTCGACGATCCAGCCACAGCGCGCGCCGTC
GTCCTTGCTGCGGATGACCTGCTGCCACCGCGCGGCACGCTGGATGTCCTGGCGGAACTT
TTCCTGCGGCGTCGCGCCCGGCGTGGAGGCATAACCCTCGATGACCACCCAGCCGATGCG
CATATCCACCGCATCGGCCGCCTTGGCCCGGTCCACGGCGGCGGCGCCGGCCTGCTGCGC
GCGCGCAAGGGATTCGCTCTGGCGCTGGGTCGTCGTCCATCCGCCATGATTGCCCGTGCT
GACCGCAATGGCTTCGCGCAGAACGGCCAGCCGTTGCGCCGGGTCGCCCTGCGCCGATTG
CAGGCGTACGCGGGTGGCGGCCCAGTCCACCCGATCCCGATACAGCGCCTGGCGTTCAAG
CAGATTGAGGATCTCGGCCTGGGCCACCGGCGAGGGCACCTCGACCGCGCCTGGCGTATC
GGCCATGGCGCCGGTCGCCAGCAACACGAGCATCAGCGCGCCGATGCGACGCACTCCCTT
GCGAACCTGCATGTGACGTTTCCTTGTCGTTGAGGCAGGCGCACAGCATAGCCCGCAGGT
GATGGCTTTCGCCATGCGCGAACTGTCGTATCTGGCCCCGCCGCGGGTTGCAGCAAGACA
GCGTGCACGCGATCAGTAAATTGCAACTTTGCCCATGTCATTGCCACGTAGAACGCGAGA
AGGTTGCCTCCGTCGGCGCCTCCTGCGCTGGCCGGGATTGGCGTCCTGAATCAAACATCG
AAACGATCGAGTTGCCGCCTCAGCGGCAATCGCGACAATGCACCGGCTTGCCCATGGCGG
GCGGTGCGTGGGGATCCTCGTGATCCGTCGGCTTTTTTTTCGTTTCGATTTTGACCGGCA
CGCCAACCCGCACCGCCCGCCACCTTGCACGCCGCAGGTGGCCTTGCCTCGTGAGGTTGC
CGCCATGAACACGCCCCACCCCACCTATCCACGCCTGCAGGCATTGCTCGGCGCTGCACT
GCCCGGCCTGCAGCTGCCCACTACCGCCGCCGAAGCGTTGGAAGATGCACTCGCCGAAGC
CAACGAACAGGCGCCGCTCTCCGCATTCTTCGCGCGGTTGCGCGGCATCGCTCACAGCCA
CGCAGCCGACGGCCAGGCGTGGCGCGAGCGGCAACTCAGCGAGGGGCGCGGTCGGGAACT
GGCCGAGGCGACGCGTTGCCTGGCGGCGTTGTCTGCGTGCGGCGGGGTACTGCTGGCTGC
ACAGTCTGCGCGCGAGACGGACGATGCGCAGGCGCAGTGTCCGCCGCAGGTGGAGGAAGG
CCTGCTGCACGCAATGGTGGTGTTGGCCGATCATGCCGGCGCGCTGGTGGAACCGGATGC
GTGCGCACCGCTGCTGTAGAGCCGAGCCGTTGCTGGGCTGCGCGGAGGTCATGGCATCGG
TGGGATTCGTGCCGACCAAGGTCGGCACCTACCAGAGCAGGTCATGGCAGCGAGAAGCAT
CGTGTCGACCAAGGTCGACACCCACCAGAGCGGATCATGGCGTCGATTGGCCCTGTGCCG
GCCAAGGTCGGCGCCTACCAGCAGGTCATGGCAGCGAGAAGCATCGTGTCGGCCAAGGTC
GGCGCCTACCAGAGCGGGTCATGACATCTGCACCGCGCGCTACCAGTCCGCGCGCAGGCC
GATGTTGCCTTCGATGATGCGGCGCTTCTCGTTGCGATCGCCACCCAGTTCGCGGGTGTA
GTCGGCCACCGCGTACGCACTGATGGTGCGGTTGAAGCGCCCGACCACACCGACGCCGGC
CTCCAGTGCACGCGAGCGCTGCGAATTGATGATCGTGTCGTTGTCGAAGCCGACGCGGTC
TTCGCCGGAACGGCCATGCCAGTAGTTGAGCTTGAAGTACGGCTGCCAGCCGTTGTCGGC
CAGCTGATAGTCGCCGGCAAGGCGCAGGCCGATGCGGCCGGTCCAGGCGTTGTCGTTGTC
GAAGCGTACGCTCGACACCTCATCGCGGCGGTCGTCCAGCGAGGTGCGTTGCCAGATCAC
CTGCACCTGCGGTTCCAGCCACCACGCCGACTGCCCGAAGTGCAGCAGCGGTTTGCCCGC
CTCCACCGACACGCTGGTGCCATCACCCTTGATCCCGAAGCCGAGCCCGCGCGAGGAACG
TACGCGGCCGTCGTAGCGGCTCTGCATCGCCACGGCGTCGATGTAGCCGCCACTGCTGTC
GGTGAAGGTCCAGTACAGGCCCACGTGCTTGTCGTCCAGGCGGTTCTGGCCTACCTGCAC
GTTCTCCCAGCCCAGTGCCAGGCCGGTGGTCTTGCCCTGCGCGCGGGTGCGGCCGACGAA
CACGCCGATCTGGTTGCGGTGGTTGTCAGAGGCAGCAGCCCACACATCCAGACCGGCCTG
CAGGCCCATCACATCGCCATCGAAGCCGGGCTGCGAATCGCCCTTCCAGTGGATCTCGCT
GCTCTGCCCCACCAGACGGCCCCAGGCGGTGCGGAACGCACCCTGGCTGTACAGCAGGCG
CTGCTCGCCCTGCCGCTCGTGGAAGGTACCCAGGCTGGCCAGCGAGGTCTCGCGCAGCAG
CGGCGGCACCACGGCATAGGCAGCAGTCTCCACGCGGTACAGCGGCACCACCGCGCCTTC
GGCGGGGCGTGCGCCCGGCGTCGGCGGCGCACCGGTTCCGGGCAGCGCACCGCCGGCCAC
CGGCACGTCCGGTACCGCTGGATCACTGGGCGGCGCCACAGGCGCCGGTTCCGGTGGCGG
CGGCGGTGGTGCGGTCTCGCCGGCTGTCAGGTCTGGATCGGGGGCGCCTTCGGGCGGCGG
CGGCGGTGCCGGGGTGATCGGTGGCGGTGGTGCGACGGGTGGCGTCGGCGGCGGCGGCAC
GCCATTGATACCGCTTCCGTTTGGCGCCGGTGCCGGGCCGGCCACCAGGGTCGAGCGCAG
GTACCAGTTCTCGCTGGTACCGGCACTGACACCACCCTTGAACAGGAAGTACTCGTAGGC
GCCGGCCGCGACCGGTGCGAACAGCGAAAACGCGCCCGGCGCGGTGCGGCCACCATTCAA
GGCCTGCACCACCAGGATGCCATCGGCCAACGTGGCAGCGCCGCTGCCGCCGGCATTGAG
CACGCCGATGCCGGTCGTGCCGGTGACGGCACCACCATCGATCACCAGGCGGTCGCTGGT
TGAATTATCCGCCCCCAGAACGGTGCGCAGGTACAGACCACCACCGTCACCGCGGTAGTT
GCCACGCACGGTGAACACGTCGCCGGCGCCAGTACCGGTCAGGTCGATGCGCCCGGCATT
GACCATCTCCACCAGTCCACCACTGTTGAACGGACGGACGGCATGGCTACCACTGCCCGC
GTAGACGGTGCTGGTGTCATCCACCGTGAGCGTGCCGGTGCCGGTTCCGCTGTCGCCCAG
CACCAGATCGCCATCAAAGGTCAGCTCGGTGCTGTTGGCCAGGCTGATCGCCTCCCAGTT
CTGGAAGCGGCCCACGCCCGTGGTCTTGACGTTGTTGAAGTTGAGCTGGTCGATGCCACT
GCCGCCGTCCAACAGCGGCACCGCACCGAGGTTGCCCTGGTTGAGGCTGCTGAGGTTGGC
CACATCGTTGTCCGGCCCCATGTCGATCGCGCCGTAGACGATGCCACCGCCACTCCAGTT
GAAGGTGTCGCTGCCGGTACTGAGCAGCACCTGCCCGCGCACGGTGCCGTCGGTGATGGT
CACGCTGTCGTTGCCGCCACTGACACTGATGTTGCCGCCGATGTAGGCCGTGCCCGAGAT
GATGATGGTATCGGTGTCGAAGCCGGTGACCACGTTGCCGTCCACCGTACCGCCAGACTG
GTCCCACAGGTTCTTGTCCAGCTTCATGTTGACGCGGCCGATGCGGCCAGCGGTCATCCA
GGCCTGGTCGCCATCCTCGAACGCGCCGATGATGCGGCCACCGCTCATGCGGAAGGTATC
GATGTTGTCGCCCTGCTGCAGCGCGCCGATGGTGCCGCCACTCATGATGAAATCATCGCG
GCCACTGCCCTGCGCCACCACGCCGGTGACGGCGCCGCCGGTGCCGGTCATCTGGTCATC
GCCGCCGCCCTGGTCGACGCTGTCGATCGTGCCATCGCTGAGCAGCAGCACATCATTGCC
ATCGCCCTGCAGGACGCCGCCGGTGATGCTGCCGCTCTGCATCTCGAGGCGATCATTGCC
CGCATCGAACTGTACGCCGGTGCGCCCGCTGATCGCTCCTCGATTGACCAGCACGCTGTC
GCCCGCACCGACGAACTGCAGGGCGGTGTTGTTGCCGGTGCTGATGCTGCCGGTGTTGTC
GACGCGGCTGCCACCCCCAAGCTGCACGGTTACACCGCCGACCGAACTGATCGCGCCCTG
GTTTGACAGCAGGTGACCACCGGCGCCGACCAGCGCGATGGCCGATCCACCACCACTCTG
CTGCAGCTGTGCACCGGCGGCGACATTGACGGTGATGCCGGCCGCACCATTTGCGGCAAC
GGGAGTGGTCTGCGGATTCGGCGCGTTTGTATCACAGGTGACCGTCTGGCCGGCGGTCGG
TGCCGGGCTGTTGCAGCCGGCCCAGGCAACGCTGGCGGTCGTCAGAAGCAGGGAGGGAAC
GGCGAGGGCCTGCAACACGGAAACAGCAAGGCGGCGCGGACGGAACGCACGCGGAACGGC
ACGGTACATGGGGCACTCCTGGGCGGGAAATCAGGAACTGCGTATGTGCGGCACGGCGCT
TGCAGTCTGCCGTGTGGTGAACCATTTCGATAGGTGAACTTGCGTGCGGGAAATCACAGT
TCAGATGTGAAATCGCCCAGCCCTCACGCCGATGTGATGTGGCTGAAATCATTCATTTTT
TCCGGCATCCGGAATCACGCGCAAAGCATCCATGCATGGCGTGGATCTACTGATCCTGCA
TCGCCAATCGATTCGCTCATGGCACCTGGTAAATCTACGTCATGCCTGGATGCCGTTGGC
GGATGGGGTCAGATCTTCAGGTAGATCTTCCGCTTATCCAGCCACCACGCCACGCCCCAC
CACAGTGCGACGAACACCAGCGCCTGCAGCATCGACGCCAGCTCCAGCGCCTGCGGCATC
GCGGTGGCCAGCTGCTGCCAGATCCACCCCCAGATCCCGGTGGCCATCAGCACCACCGAC
ATCACCGATGCCCCCAGGTACGCGGTGATCGCATTGACCCCGAAGCGCCGGCCGAGTGCC
GGCCAACCCTTCTGGTCGATCAGCACGTGGCCCAGCCACAGCGCCAGCGCGGCCAGGCCG
CCGGTCCACAGCACGTAGCTGGGCGTCCACAGCTGCTTGTTCAACGGCAGAACCACGGCC
AGCAGCAGGCCCAGCACAGCGGTCGCCACGCCCAGCCCTGCCAATGCCGCCGAACGCCCG
TTGCGCAGCAGGCCACCGGCAAGCAGGCCGAGCACGGTACTGGCCAGCGCCCCCAGCGTG
CTCAGCAATCCTTCCGGGTCATGGCCCAGTCCGGTATCGGCATGCCACTGGTAGATCCAC
GGTGCGAACAGCGCGGTATCCAGGCGGCTGGCCGGGTTGGTCCACGGCGCCAGGTCGCCG
ATGCCCAGCAGCAACAGGGTGTACCCCACCAACAGCGCGATCAAAGCGCCCACCTGCACG
CGTGGTCGCGCGTAGACCGCCAGTACGCCCACCAACGCCGCACACACCGCGATGCGTTGC
AGCACGCCCCAGATGCGGAAGTGATGCGTATCCAGTGCCCACCAGATCAGCAGATGCAGC
AGCGCACCGGCCACCAGGATGCGCAGCGCTCGCTCCAGCACGCCGCGCGCCAACGCGGGT
CGCGCCGCCGCATCCTGCGCGCGCGGCGCCACGCTGAAGGCCATCGACACACCGACCAGG
AACAGGAAGAACGGGAACACCAGATCGGTCGGCGTGCAGCCATGCCAGTCCGAATGACGC
AGCGGTGCAAACACCGCACTCCAGTCACCCGGGTTATTGACCAGCAGCATCGCCGCCACG
GTGATGCCGCGCAGGGCATCGATCGAGCCCAGCCGGCGTGGCGGCGAACTGTTCATCAGG
CGGCCTCGTACTGCCCGGCAATCCAGGTGCCCCGCACCTGCAGGGCATCATCCAGCAGCA
CCAGGTCGGCCTGGTAACCCTCGGCGATATGGCCCAGGCGGTCGTCGACGTTGAGGAACT
GCGCCGGGTAAGTCGAGGCCATGCGTGCGGCTTCGGCCAGCGGCTGGCCGAGCAGCTGCA
CGGTGTTGCGCACCGCAGTGGCCATGTCCAGCGCCGAGCCGGCCAGCGAACCGGCAGCAT
TGCGCACCACGCCGTCGATGGCGGTGATGGTTTCGCCATACAGCACGTAACTGGGATCGT
CGGCGCCAACCGGCGGCATCGCATCGGTCACCAGCAGCAGGCGACCGCGCGGCTTGGCTG
CCAGCGCCACGCGCAGGCTGGCCGGGTGCACATGCACGCCATCGACAATGATGCCGATCC
AGCTGTCGCGGTCCTCGAGCGCAGCGCCCACCGCACCGGGCTCACGCCCCTGCAACGGCG
ACATCGCGTTGTACAGGTGGGTGAAGCCACGCACGCCAGCATCCAGGCCGGCACGAATTT
CTTCGTACGTGCCAGCAGTGTGGCCAGCAGCAACGATCACGCCACGTTCGACCAGCGCGC
GGATGGTTTCCAGCGGCACGCGTTCCGGTGCCAGTGTCAGCAGGGTCACGCCGTTGTCCA
GCGAGGCGGCCAGCGCGATTTCTTCTTCGTCCGGCACGCGGAACTTGCTGGGATCGTGGG
TGCCCTTGCGCGCCGGCGCGATGTACGGGCCTTCCAGGTGGATGCCGATCACGCCGGGCA
CACCCTGCGCGATCGCTTCGCGCATCGCAGCGATTGCTTCGCGCATCACAGCCACGTCGT
CGCTGATCAGCGTTGGCAGCATCGCGGTGGTGCCGAAGCGGCGGTGCGCCTGCGCGATGG
TGCGCAGCGAGGCGACATCGGGCGTGTTGTTGAACAGCGCGCCACCGCCACCATTGACCT
GCACGTCGATGAAGCCGGGCAGCAGCCAACCGCCGCCCAGGTCCACCTGCTCTGCAGCGT
GGCCCAGCTGCGGTGCCGCATCGGGCAGCAGCGCGCTGATGCGACCGTCCTCGATCACCA
CCGCCAGATCGTCGCGGAATTCATCGCCGGCGAGAATGCGAGCATTGCGCAGGACCGTCG
CCATCACACCGTCTCCGTGACCTTGTTCAGATGCGGCGGCAGGTCCGGGTTGAAGCCACG
ACGCAGCGCCAGCGCATTGATCGCGCGGTAGAAGCTCTGCACGGTCAGCAGCGGTGCGCA
CAGCGGGTGCGGCGCAGCAGCCACCGGCAGGTTGCCGCCAGCACCGGCCATCCATACCTG
TGCGCCACGCGCGGTGAATTCCTCGACGACGGCACGGGTGCCGGCGCCGGTTTCATCCGG
CTGGGCAAAGGCCAGCACCGGGAAGCCGCGGTCGACCAGCGCCATCGGGCCGTGCTTCAC
TTCAGCCGAGCTGTAGGCTTCGGCATGCAGGCTGCAGGTTTCCTTGAACTTCAGCGCCGC
TTCCTGCGCCGCCCCCAGGCCCAGGCCACGGCCGAGCACGAACAGGTTGGTGGCCTCGAC
CAGGCCTTCGGTCACCGCGCTCCAGTCGCACTGCCACGCCTCACGCAGCGCGTCGGGCAG
CAGGTCCAGCGCCGCGCGCAGGCTGCTGTCCTGCTTCCAGTACGCGGCCAGCTGCAGCAG
CGCGGCCAGCGACGCCAGGTAACTCTTGGTCGCCGCCACGCTCTTTTCGGCACCCGCGTG
CAGCGGAATGACCGTGTCGGCCAGCTGCGCCAGCGGTGAATCCTCGACGTTGACCAGCGC
GATCACGCGCGCACCGGCCGCCTTGGCGGCCTCGGCGTTGCGCAGCAGGTCCGGGCTCTT
GCCCGACTGCGAGATGACGATGAACAGTGCGCCGCGCAGCTGCAATGGTGCGGCGTAGAC
CGACCCCACCGATGGCGAGGCCGACGCGACCACCAGGCCCAGCTGGGTTTCCAGCAGATA
CTTGCCATAGGTGGCGGCGTGGTCGGAGCTGCCGCGTGCACAGGTGACCACGAACGGCGG
CGGTGCAGCACGCAGGCTGGCGGCCAGGGTTTCCATGGTGGCGTGGTTGCGCGAGAACTG
GCGCGCGACCACGTCGGCCGCTTCAGCGGCCTCGGCGAACATCAGGGTGGACGTGGGGTC
TGACAGCGACATGGCAGGCTCAGGCAGGATCGGAAGGAAGGGGGCGTGCGCCGGCGGGGC
GCATCGGCGCGGTCGAACCACGCACCACCAGCTGCGGCACGAAGCCCTGGTTGTGCAGCG
GTGCCGGCGCATCGTCGTAGGCGTCGCTGCGCAGCTGCGCGATCAGCAGGCGCGCGGCGT
GGCGGGCGATGTCCTCGGTGGCCTGCTTGGCGGTGGTCAGCGGCGGCCACGACTGGCGCG
AGAACGGGCTGTCCTCGAAACCGGCGATGGACAGGTCGTACGGCACGTTCATGCCGGCCG
ACTTGGCAGCGGCCAGCACACCGGCGGCGATTTCATCGTTGGAACCGAAGATGGCGGTGG
GCGGTTCGCGCAGCGCCAGCAGGCGGCGCGCACCGCGGAAACCGTCATCGAAGGTGTAGT
CGCCCTGCACCACCAGGTGCTTGTCCACGGTCATGCCGTAGTCCTTCAGCGCGGCTTCGT
AACCGGCGTAGCGCTCGCCGGAGGAACGGTGCGAGATGCCGCCCCAGAGGAAGCCGATGC
GCTGGTGACCCAGCTGGATCAGGTGCTCGGTGATCTCATAGGCCGCCTCACGGTCGTCGA
CGAACACGCAGGCGCCGTCGGCCGGGTCTTCGGTGGCGGCGATGATGCGCACCAGCTTGA
TGCCGCGTGCGGTCAACGCCTGGATCAGGTCGCGGCGCTCGGACATCGGTGCGGTCAGCA
CCAGCCCGGCCAGCCGCGAACGCTGCACCCAGTCGGCCAGTTCATCGGCCAACAGCGGCG
AGCTGGAGTCGCAGGGATGGATCTGCAGGCCGAAACCGGTCTCGCGGCATGCGGCCAGCA
CGCCGTTCTGCACGCCGATGATGTGGTACGGGTTCGGGTTGTCGTAGACCAGCCCGATCA
CGAAGGTGGTGCCGCTGCGCAGGTTGCGCGCGGACGGATCGGGCTCGTAGTCGAGTTCGG
CGATGGCACGCAGCACCCGCGCACGGGTGGCCTGCATCACCGAGGGCTCGTTGTTGATCA
CCCGCGAGACCGTCTTCAGCGAGACCTTGGCCTTCTCCGCAACGTCCTTGATGGTCGCTC
TGCGCATGGGTTTTCCCTGGGGTTGGCTGCCGTCCATCATCGCCGATCAGCGCTCCTGCG
GCAGGCCGGCGCGGTGGCCGACCACCGAATAGAACAGGATGTACAGGTAGCAGGGCACCA
TCAGCAGCACGAACACCAGCTGGAAGTCGATGTGCTGCTTGAGCACGGCGAACAGCTGCG
GAATGATCGCGCCACCGGCAATACCCATCACCAGCAGCGCCGAACCGGTCTCGGTGAAGC
GGCCCAGGCCACGGATCGCCAGCGGGAAGATCGCCGGCCACATCATGGCGTTGGCAAAAC
CCAGCAGGGCCACGAAAGCCACCGACACGTAGCCGTGGGTGGCCCAGGCGCCAAGACAGA
ACACCACGCCCAGCACCGCCGAAATGGTCAGGTAGCGCGACTGCGAGACAACCTTGGGGA
TCAGCAGCAGGCCGACCACGTAACCGACCAGCATTGCGCCCAGGGTAAGCGAGGTGAACA
TCTTGGTCTGGTCCAGCGGCAGGTCGAAGCCGTGGCCGTAGGTACCGATGGCATCGCCGG
CCATCACCTCCACGCCCACGTAGACGAACAGGCACAGCACGCCCAGCCACAGATGCGGGA
ACTGGAAGATGCTGCGACGCTCGGCGGCACCGGCCGCAACCGGCGTGGCATTGGCTTCGG
ACGACTTGATTTCCGGCAGCGGCGAGAACAGCACGGCCACCGCCAGCAGCACCAGCAGGC
CGGCCATGGCCAGGTACGGCACATGGATCTTGGCGGCGAATTCGTTGAGCAGCGCGGCCT
TGGTGACCGCATCAGCCGCCTGCACCTGCGCATCAAGGTCGCCGATGCCATGCAGCACCA
CGGTACCGATCAGCACCGGCGCGAGCATGCCGGCGATCTTGTTGCAGATGCCCATCAACG
CGATGCGGCGTGCCGCCGTCTCGATGGGCCCAAGGATGGAGATGTAGGGGTTGATCGCGG
TCTGCAGCAGGGCCAGGCCGCTGCCGATCACGAACAGGCCGCCGAGCGCGCCCGGATACC
AGCGCTGGGTGGCGAATTCGCCGAACAGCGCGGCGCCCCCGGCCATCACCAGCAGGCTCA
GGCTCAGGCCCTTCTTCATGCCGGTGCGGCGCAGAATCCACGATGACGGCAGGGCCAGGA
AGAAGTAGGACAGGTAGAACACCATCAGCACCAGGAAGGCGCCGACCTCGCTGAGTTCGA
AGGCGAGCTTGACGAAGGTGATCAGCGGGCCGTTGAGCCAGGTGAAGAAGCCGATCAGGA
AGAACAGCACGCCGACGATGGCGATGGAGGTGGCCACGTTCGGGCGCACGCTTGCAGCGG
AGACGGCGGACATCGGGAAGGGCTCCTGCGGCGACGGCCGCAGAACGCGGCGTCGGAGAG
TGGCTGGGAACAACGTTGTCACATTCTTTCGATGGACAACCGCGGTTTGTCAACTTCCCC
GCGAGGCCGCGTGAACCTCGTGCTGCACTGCGCAACCCGATGGCAGCGGATCGTGCTGAA
TGCGCCGCAGCCCTTGAGCCCCGTGCAGCAACGGTTCCAGCGTGAAACCCATGCTCACGC
CATGTAAACGTTTACTGCACGCCGCATTCGTTGCGACGCAGCAACGAAAGTGTCACGAAC
TCGTTGACATCGTTGTCAGCGCGGTTACAGACTCCGCCCCAATCGCCGCCCTCGAACCTT
GGGGACGGCCCCACCTGCAGCAGGAGCCCGCGTGACCGCCAGCCACCCCGCCCCGGCCCA
TGTCCTGTCCCGAATCGCGCCCTCGTTCCTGGCCGCCGACGTCGGTGGCACCCATGTGCG
CGTGGCCCGGGTCCAGGCCAGCGGTGATGCCGCCCATCCGGTGCAGGTGCTGGAGTACCG
CAAGTACCGCAACGCCGACCATGCAGGCCTCAGCGCGATCCTGTCCGACTTCCTCGGCGA
AGGCCCGCGGCCCACGCACTGCGTGGTCGCCAGTGCCGGCTACGCCCGCGAGGACGGCAC
GGTGATCACCGCCAACCTGCCGTGGCCGCTGTCGGCACGCCAGGTGGAAGCCGACGTCGG
CCTGCAGCGGGTCTTCATCGTCAACGACTTCGAAGCCGTGGCCTATGCCGCCGCGCAGGT
TGACGCCAGTGGCGTGCTGCACCTGTGCGGACCGGAAACCGCCGCCCGCGGCCCGACCCT
GGTGGTCGGCCCCGGTACCGGCCTCGGCGCCGCGCTGTGGATCCCCACCGCGCACGGCCC
GGTGGTGCTCCCGACCGAAGCCGGCCAACCGACCCTGGCCGCCAGCACCGAACTGGAAAT
GGCCATCGTCCGCCACATGCAGCGCGACCGCGCGCACGTGTCGATCGAACACGCGATCTC
CGGCCCGGGCCTGATGAACCTGTACCGCGCGGTATGCGCGCTGCAGGGCCAGGCGCCGAC
CCTGGCCAGCCCCGACGCGGTCACCGCTGCGGCCATGGCCGACAGCGATGCGCATGCGCG
TCAGGCGCTGGATGTGTTCTGCGGCCTGCTCGGCAGCACTATCGGCGACATGGCGCTGTT
CTACGGCGCCCATGGTGGCGTCTACCTGGCCGGCGGCATCCTGCCGCAGATCCGCGAATA
CCTGCACGCCAGCACCTTCGTCGAACGCTACCTGCAGAAGGGGCCGATGGGCGAAGCGCT
GGCACGCATCCCGGTGAAGGTCGTCGAGCACGGCCAGCTGGGCGTGGTCGGCGCTGCCAG
CTGGTACCTGCAGCAGCAGTCGGCCGCCTGACACCGCAACAGGCTTCAACGCAATCGCAG
CACGCAGTACGTGGCACGCCAACGCACGGGACTTCGCCGCCGCCCCGCGCATGTCATCGC
AACCGTAATCGAACACCGCCGCCGGCATCCAATCGAGTGATGAGGAGAGACATCATGAAC
ACCCGCAAGACCCTGCTTTCGGCCGCCATCGTCAGCTGCATCGCCTTCAGTGCACATGCG
CAGCAGGCCGCCCAGACCGCCACCGACCTGGATACCGTGCAGGTCACCGGCATCCGTGGG
TCGATGGAAAAATCGCTGGACACCAAGCGCGAAGCCAATGCGCGCGTGGAAGTGGTCACC
GCCGAAGACGTGGGCAAGCTGCCCGCGCACAACGTCGCCGACACCCTGCAGCGCCTGCCG
GGCGTGAACATCAGCTCGTCCAGCGCCGACGAAGGCGGCTTCGACGAAGCCGACCGCGTC
AGCCTGCGTGGTACCAGCCCGAGCCTGACCCAGACCCTGATCAACGGCCACACCGTCGGC
ACCGCCGACTGGTTCGTGCTCAGCCAGGGCAACAACGTCGGCCGCAGCGTGAGCTACTCG
TTGCTGCCGTCGGAACTGGTGCGCTCGGTGGAAGTGAACAAGTCCTCGCAGGCCAAGCTG
CAGGACGGCGGCACCACCGGTACCGTCAACATCCTCACCCGCAAGCCGCTGGAATTCTCC
AAGCAGCTCACTGCGGAAGGCTCCATCGGCATGGTGCGTTCGGACCAGGCCAAGTCCAAC
GACCCGCAGCTGTCGGCACTGTTCAACTACAAGAACGACGAAGGCAACTTCGGCGTGATG
GTGCAGGCCTTCAGCCAGAAGCGCGAGCTGCGCCGTGAAGCGCAGGAAATCCCGGGCGGT
TTCTTCCAGATCGATCCGAATGGCACCGTGGCCAAGTCCAACCCGGACCTGGCCGGCGTA
TACGCGCCGGGCCTGCTTGGCTCGACCCTGTTCGAACAGACCCGCGAGCGCAAGGGCGGC
CTGGTGTCGCTGCAGTTCAAGCCGATGGACAACCTGACCCTGGGCCTGGAAGGCTTCAGC
TCGGAACTGAAGGCGAACAACTACAACCGCAACTTCATGCTGTGGGGTGGCCGCATCCTC
AACGACCGCACCGTTGAAGATGCCAATGGCAACAAGATCCTGATTCCGGGCCAGGCCCCG
AATCCGGGTTACGTCATCAAGGATGGCGTACTGTCCAACGCCACCTTCGCCGGCCAGGCC
GACCGCGACTACGCGGTGTACGACATGATCTACCGCGAGTCGAAGGCCAAGACCAACTAC
ATCACCTTCGATGCCGACTGGCAGATCAGCGACAACCTGGGCATGAAATTCCAGGCTGGC
AGCACCAAGGGCACCGGCGAAACGCCGCGCCAGTACATCGCCGAAGTCAACCTGGCCCGT
GGTGGCGGCGCCACCTGGGCAACCCACGGCAACGGCTCGCCGATCGACTGGAACGTCGGT
GGCAACATCGGCCCGAGCGGCGTGAGCGACTTCGGCACCTGGGGCAACCAGCAGGTCACC
GCGATCGACAAGGAAAAGTGGGCCACGCTCGATTTCAACCAGTACTTCGCCGACGCTGGC
GTACTGAACTCGATTGATTTCGGCGCCCGCTTCGGCGACCACAAGCGCGAGGCCAAGTCG
CCGGAAGGCGCAACCCCGGGCGCGATCTGGAATGCGCTGAAGAACGGCGCCACCGCCAAC
TTCCCCGGTGGCTTCGCCAACGGCATCGGTGGCAGCTTCCCGCGTGACCTGTGGTACTTC
ACCCCGGGCGCACTGAAGGAAGCAGTGACCAACAACTCCACCTGGCTGTCCGGCAATGAC
GGCCCGACCGGCCGCCACAACTACGGCGCCGAGTGGACGGTGTCCGAGAAGAACTTCGCT
GCCTACGTACAGGGCAACTTCAGCGGCGACCGCTGGAGCGGCAACGTCGGCCTGCGCTAC
GTCAACATCAAGCAGGATATCGATACCTACGCCGCCGCCACCGGCTCGACCGTGCCGGAC
GTGAGCAGCCTGTTCGGCGCGTGGACCCGCGAAGCTTTCGAGAACAAGCACAACCGTGTG
CTGCCGAGCGCCAACTTCAAGTACGACCTGCGTGACGACCTGGTGCTGCGCGTGGCCGCC
TCGCAGACCCAGACCCTGCCGGACTTCTCGGCACTGGGTGCCTCGTCCTACGGTTCGGAC
CTGAACCGGACCGGCGGTGGCGGCAATCCGAAGTTGAAGCCGGTGGTGTCGACCAACTTC
GACGCCAACCTGGAGTGGTACTTCATGCCGCGCGGCATGTTGTCGATCGGTGCCTACTCG
ATGCGCCTGAAGGACTACGTCGCCTTCAGCACCGAGAAGGAAATGCTGTTCAGCGAGCTG
ACCAACCGTCTCGAGGAATACAACATCTCCCGCCCGCGCAATGCCGACGGCAAGGTGCGC
GGTATCGAAGTGGCCTATGAGCAGCCGATCGGCGAGTACTTCGGTGTCAATGCCAACTAC
ACCTACGCCGATGGCAGCACCGACCACACCTGGGCCGATGGCAGCGACAACCTGCTGGGT
ACTTCGAAGAACACCTACAACGTCGGTGCCTACTTCGAGAACGATACCTTCGGTGCACGC
GTCAGCTACACCCGCCGTTCGTCGTTCCTGATCGGCCTGTCCGGCGCCAACCCGTACTAC
CAGGATGACTTCGGCACCCTGTCGGCGTCGCTGAGCTACAAGGCCACCGACTGGCTGAGC
ATCAGCTTCGATGCGCTCAACCTCAACAACCCGACCTACAAGTACTACCAGACCGCGGCC
ATCCCGACCTCGTTCTACAGCAACGGTCGCCAGTACTACCTCAACTTCCGCTTCAAGTAC
TGATCCAGCGGCGGCAACATCGCCGAGTCGTGCACGCACGCCGGGCCTGGGTCATTCCGG
GCCCGGCGTTTTTCATGTATAGCGTTCATCGCACCGTTCCAAGGAGTCGTACCGATGGTC
AAGCCTTCCCGCGCCCGGATGCGCAGCGCAGTGCTGCTGGGCAGCCTGCTCGCCCTGTTG
CCGGCACTGCCGGCACTTGCCGCCGACCCCACACCCGCCACTGAAGCACCCGGCCCCCTG
CTGCGCGCCGGCAGCCTGATGCTGATTCCTGCCCCGGCCAGCGTGCAGCGCGGCCAGGGC
AGCGGCATCACCGTCCGCGCCGACACCGTGCTGCAGGCCGAAGGCGAAGCCGCGCAGCGC
GTCGCCAGCCAGTTCGCCGATCTGCTGGCCCGCAGCGGTGGTCCGCGCCTTGCACCAGCC
AGCGGCAAGGCGGCAGGCACGTCGGGCAGCATCCGCTTCCAGATCGTGCCCACCTTCCGC
GACAGCGGCGAAAGCTACACGCTGGAGAGCACCGCGCAGGGCGTGCTGATCCAGGCCGGC
AACGAAACCGGCCTGTTCTACGGCGCGACCACCCTCGCCCAGCTCGCTACCGGCGGCAGC
AACGGCGTGCTGCCGGCGGTGCAGATCCAGGACGCGCCGCGCTTCAGCTGGCGCGGTTTC
ATGCTCGATTCCGCACGTCACTTCCAGAGCCTGGACGAGATCAAGCGCGTACTCGACGCG
ATGGCCGCGCACAAGCTCAACACCTTCCACTGGCACCTCACCGACGACCAGGGCTGGCGC
ATGGAGATCAAGCGCTACCCGAAGCTGACCGACGTGGGCAGCTGCCGCCTGCCGGCCGGC
GACGGTGGCATCGATCCGGTCACTGGCAAGGAGCATCCGTATTGCGGCTTCTACACGCAG
GACCAGATCCGCGAAGTGATTGCCTATGCCGCGAAGCTGCATATCCAGGTGATTCCGGAA
ATCGATGTGCCGGGCCACGCGACTGCCGCGATTGCTGCGTATCCGGAGCTGGGCACCATC
GATACGCCGTTGAAGCCGATCAGCGAATGGGGCGTGTTCCCCAACCTGTTCAACACTGAA
GACAGCACCGTCACCTTCCTCGAGAACGTGCTGGAAGAAGTGATCGACCTGTTCCCGGCC
AAGTACGTGCACGTCGGTGGCGACGAGGCGGTGAAGGACCAGTGGGAAGCGTCGAAGCAG
GTGCAGCAGCGCATGCGTGCGCTGGGCATCAAGGATGAAATGGCCATGCAGAGCCACATC
ATCAAGCGCCTGGAGACCTTCCTGGAGGAGCACGACCGGCGCCTGATCGGCTGGGATGAG
ATCCTCGAAGGCGGGCTGCCGCCGCAGGCCACGGTGATGTCCTGGCAGGGCACCGAAGGC
GGCCTGGCTGCGGCCAGCGCCGGCCATGACGTGATCATGTCGCCGGTCGGCTACCTCTAT
CTGGATTACCTGCAGACGGCCTCGCCGAACGAACCGCCCGGCCGCCCGACCCAGGTCAAC
CTCGGCAAGCTGTACAACTTCGAGCCGGTGCCGGCCGAGCTGGCCGCTGACAAGCGCGGG
CACATCCTCGGCCTGCAGGCCAACATGTTCACCGAGCACACGCGCAGCTACGCACGCCTG
CAGCACAACCTGTTCCCACGCCTGGCCGCCGTGGCCGAGACCGGCTGGAGCACGCCGGAA
CATCGCGATTTCCGCGATTTCCTCGCGCGCCTGCCGTCCCAGCTGCAGCGCTACCGTGCC
TGGGGTCTGGCCTATGCGCAGACCCCGTTCGAAGTGGGCGTGGACTACACCGACAATCGC
GCGGACAACACGGTGACGGTGTCGCTGGCCAATCCGCTGGGCTATGAAGTGCGCTACAGC
ACCGATGGGCAACCGCTGAGCGCGCAGTCACCGCTGTACCAGCAGCCGCTGACCGGAAAA
CTGCCAACCACCGTGCAGGCTGCCGCGTTCTACCAGGGCCAGATGCTGGCGGCGAAACCG
ACCATTGCCACCTTCACCGCACAGTCGCTGCTCAGCCGCCGCAGCGATGAGCTGCTCAGC
TGCGTGGGCAAGAAGGGCCTGGTGCTGCGCCTGGAAGACGATGGCCCACGCGAAGGCAAC
CGTGCGGTGTTCAACGTGGACATCTTCCAGCCGTGCTGGCGCTGGCCGCAGGCACAGCTG
GACGGCATCGGCAGCCTGGAGGTCCGCGCGGGGCGTATTCCGTACTACTTCCAGCTTGCC
CACGATGAACCCAAGCGTCGCTTCGAGAAGGCCAAGCGGCCACACGGTGAGATGCAGGTA
CGCCGTGGCGACTGCAGCGGCAAGGTGCTGGCGGAAGTACCGCTGCCGGCCACGCCGGAT
GCCGATGGCTTCGTGACCCTGCGCGCGGCGCTGCCGAAGGGGACGCAGGGCAGCGGTGAC
CTGTGCATCAACTTCACTGGCGACACGCGCCCGGCGATGTGGGTGCTGGATGAGGTGACC
CTGGGGAAATGACGGCAGGCCTGTCCAGGTGGGTGCCGGCCTTGGTCGGCACCTCGGGCA
GAGCATCCACGCATGGCGTGGATCTACGGGTAGGTGCCAACCTGGGTTGGCACGCCTTTA
CCCGCGCCAGCGCAGCAGCAGGTCGCGCAGCGGGGTCAGTGCGGTGGCCATGCCGGCGAG
CACACCGACCGTATTGGCGATGGCATCCATCGGGTCGGCCATGCGGTTGCTGGTCAGCGC
ACCCTGGGCAAATTCGATGCCGATGCCCATCAACACCAGGCCCACGCCCACCCACAGCAG
CGGGCGGCCCCGACGGAACAGCTGCACCGCGCTGCCGGCCAGGATGAAGTAGGCGAGGAA
GTGCTCGCCCTTGTCGCTGTTTTCCGGCAACGGAATCGGCGGCGGTGGAATCAGGCAGAC
CACGATCACCAGCAGTACTGCCGTCGCCCATAGCGCGGCCCACAAGCGCGGCCGCCGCAG
TGGCTTGATCGCCGACAACACCTCGCTCACAGGCGCCAGCTCAGGTCACCCAGCTCGAAG
GCCGGTTCGAAGTCGACGCCACGCTGCAGGCCGATGGCCTGGAAGCGCTCGCCCATCTCG
GTCGGCAGGGTCAGCTTCTTCACCTGGTCGCGCAGCTGGATGCGGCCGACCTCATCGGTG
CGTTCCTCGGCCAGCAGCAGCACCTGGTCCAGGCCGTTGCCGAGCAGGAAGCTGGCCTGG
CTGCAGTAGCCGGCCAGCTCGAATCCGCCGTGCATGCCGGCCTCGGCCATCGCGGTGAAA
TCCACCGACGCGGTGATGTCCTGCAACCCTGGCCAGCGGTGCACGTCGTTGTGCACGTGG
TGGCGGTAGAACGCACGCACGGTGCCATCGTCGCGGTCGTGCTGGTAGAACTCGCTGCGG
CTGTAGCCGTAGTCGACGAACAGCATCGCACCACGCTGCATGCCACCGGCCACCGCCTGC
AGCCAGTACGGCAGCTGCGGCAGCACTTCAGAACGGTAGCCTTCGGCGAAAGGCTTTTCC
AGGTAGCGCTCGATATGGCGCACCGCACCGTTGAGCAGGATGTCGGCCGGCTGCGCGCCA
CGGATGAAGTTGCCCTCGGCGTCCAGCTCGACGGTTTCCTCGTAGACCTCGCCGTCCCGG
ATCAGGAAGCGCGGGGTCGGCAGCGCGTCGATCACCTCGTTGGCGAACACCACGCCTTCC
CAGTCCTCCTCGAACGGGCGGTCGACCCAGTCCACGCGCGCGGCCAGCTCGGCCGGCAGG
TTCTGCTGCAGGCGCTGCTGCTGGCGCTCGCGCAGGTCGGCGCTGGGTTCCAGGATGGCG
TAGCGCGACGGCAGCGCGTCCAGCTTGGCCAGGCGCAGCAGCACCGCCTCGGCGAAGGCG
CCGGTGCCGCCGCCCAGTTCCAGCATCCGCGCCTGCGCACCCAGCTGGGCAAACACCGGC
GCCAGCGCATTGGCCACGCTGCCGGCGAACAGGCTGCCGAGCTCGGGCGCGGTGGTGAAG
TCGCCACTGCCACCGAACTTGCTGGCGCCGGCGCTGTAATAGCCCCAGCCGGGGGTATAC
AGGCAGAGCTCCATGAAGCGCGAGAACGGTATCGCCCCGCCCTGGGCAAGGATCTCGGCG
CGCAGGGCGGCCGCCAGCTGGTCGCTATGGGCCAGGGCATCGGCTTCGGGCAGGGGGAAG
GTGGGCTGCATGGCGTCTTCGAATGCGGTGACAATGGTGCACAGGATAGCCGAGCCTTGG
AGGACCCTCGATGAGCGATACCCACCCCGTGGTCCTGATCACCGGCAGCGCGCGCCGGAT
CGGTGCGGCCATCGCCCGCCAGTTCCACGCCTGTGGCTGGTCGGTGGTGCTGCACGCCAA
TACCTCCAGCGCCGAGCTGCAGCAGGCCGCGTTCGATTTCGACAACGTGCGCCCGGGCAG
CGTGCTGGCCCTGCAGGCCGACCTGCGTGACGCCGACGCCCTGGCCGACCTGGTGGAACA
GGCGGTCACCCACTTCGGCCGACTGGACGCGCTGGTCAACAACGCCTCCAACTTCTTCCC
CACCCCGCTCGGCCAGGTCACTGCCGAGGCAATGGACGAGCTGTACGCGGTCAACGCGCG
CGCGCCACTGCTGCTGTCACAGGCCGCGGCGCCCTACCTGCGCCGCCAGCAGGGCTGCAT
CGTCAACCTGACCGACCTGCACGGCACCGACCCGATGCGCGACCACATCGCCTACACCAT
GGCCAAGGCCGCGCTGGAGATGGCCACCCGCTCGCTGGCACTGGAGCTGGCGCCGAAGGT
GCGGGTCAATGCGGTGGCGCCGGGTGCGATCCTGTGGCCGGAGCAGGGCAAGGACGATTT
CGCCCGCGAGGCACTGCTGGCGCGCACGCCGCTGGCACGGATCGGCACGGTCGAGGAGAT
CGCCGAAGCGGTCTACTGGCTGGTGGCCGAAGCCAGCTTCGTCACCGGCCACACCCTGCG
CGTGGATGGTGGGCGCACGGTCAGTTGAGGTAGTGCCGGCCGCTGGCCGGCAACCGCCGT
CATTCCAGGTCCACCACCTCGAACGCGTCGCCAAACTGCGCGTGCGCCCGCCACAGCGTG
GCCAGGTCCTGCCCGCTGACCGGGTCGATGAAGCCCGGCGCGATGTCCGCCAGCGGCTTC
AGCACGAAGGCATGCTTCAGTTCCGGGCGCGGAATGCGCAGGTGGCCGGGGCCTTCCACC
ACCAGGTCGCCGTAGAACACCACGTCGATGTCCAGGGTCCGGTCGGAGAAGCGCGGCCCG
CTGCGATCGCGGCCGTGCGCGTCTTCCAGCGCATGCAGCCAGTCGTCCAGTTCCTGCAGT
GGCAGATCGGTCTCGATCGCCACCGCATTGTTGAGGAAGGCCGGGCCATCGAAGCCGACC
GCGGCAGTACGGTAGGCGGGTGACACCTGCAGTGCGCCAAAGCGCTCGCGCAGGGCCGTC
ACCGCGGCGTGGAGGTAGCGGCGGGGCTGGACGTTGCTGCCCAGGCTCAGGAGCACGGTG
GTCATGCGGTTCAGGTGACGGCACTTGGGGGGCGTGGACATGCCGTCGTCACGGCGGCCT
GCCTACAATCCGGGACGCACATGATAGGGCACCGACATGACCTATTGCGTTGGAATCGAG
GTGGACGAAGGCCTGGTCTTCGCTGCCGACACCCGGACCAATGCCTCGCTGGACGATGTG
CGCGTGCACCGCAAGCTGCACGTGTTCGAGTTCCCCGGCCAGGCAGCCTACGTGCTGATG
GCGGCTGGCAACCTGGCCACCACCCAGCTGCTGGTGTCGCGCCTGGGGCGCGACGCCAGT
GAACGGCGCACGCCCAACCTGCGCGACATGACCCATCTGTTCGAAGCTGCCGAGTACGTC
GGCCAGCTGCTGGTGGACAGCCAGGTGCACAGCAGCCAGAGCGAGCACGGCCATGACGGG
GTCAACACCCAGGCGACGCTGATTTTCGGTGGCCAGATCGCTGGCGAGCGGCCCGGGCTG
TACATGATCTATCCGCTCGGCAACGCCATCGCCGCTTCGCCGGAGACGCCCTATCTTCAG
ATCGGTGAGTCCAAGTACGGCAAGCCCATCCTGGACCGCATCCTCAGCCCGGCCACACGC
CTGGAGGACGCGGCGCGCACGGCAATCGTGTCGCTGGATTCGACCATTCGCTCCAATCTG
TCGGTAGGCCTGCCGATCGACCTGGCGCTGCTGCGTGATGGTGACCTGCGCATCGGGCAG
CAGCTGCGGCTCGGCGCGGATTCAACGTTGTATGCGGACATCCACCAGAACTGGTCACGG
CGCCTGGAACAGGCGGTGGACGCCCTGCCACGCTTCCCCTGGGAAACTTCCGAACGGTAG
TGCCGGCCGCTGGCCGGCAACCGCATTGATCCCGCCACACAGGGATGCCGGCCAGCGGCC
GGCACTACCGGGGCATCAGCCCAGCGCTTCGGCCACGGCGCGGAAGACCTGCTGCATCTG
CAGCGGCTGGAACAGGCGGCGGACGCCCTGCCACGCTTCCCCTGGGAAACTGCCGAACGG
TAGTGCCGGCCGCTGGCCGGCAACCGCATTGATTCCACCACACTGGGATGCCGGCCAACG
GCCGGCACTACCTGGCATCAGCCTGCGCTTCGGCCGCTGCGCGGAAGACCAGCTGCATCT
GCAGCGGCTGGAACAGGCGGTGGACGCCCTGCCACGCTTCTCCTGGGAAACTGCCGAGCG
GTAGTGCCGGCCGCTGGCCGGCAACCGCGTTGATCCCGCCACACAGGGATGCCGGCCAGA
GGCCGGCACTACCGGGGCATCAGCCCAGCGCTTCGGCCACGGCGCGGAAGACCTGCTGCA
TCTGCAGCGGCTTGTGCAGCACATGCACCTCCACGCCGTCCGGGAAGGCATCGGCCGCGA
CCGGCACTGCCGGGTCTTCCAGTACCAGTGCCGGGCCGCGATAGCCCAACGTCGCCATCT
CGCCCAGCAGCTGGCTGGCCGGCAGCAGCTTGGAGCCGGCATCGGCAATCACCAGCGCGG
GCATCGCCTCCTGCTGCATCCAGCGCAGCGCTGCCGGGCCATCGGAAGCCAACTGCAGCT
GGTAGCCCTGGCTGGACAGCGCATTGCCCAGCAGCGATAGGCGCGTGGCTTCGCCATCGA
CCACCAGGATCGATTGGCCGCTGCCCAAGGCCACCAGCTGTTCGATCGGCTCGCTGCCAT
CGATGGCGTCGTGCATCGGCAGGCGCAGTTCGAAGCAGGTGCCCTGCCCCGGCTGGCTGC
TGACGTGAATGCTGCCGCCGGCACCTTCGACGATGCGCTTGCAGGAAATCAGCCCCAAGC
CAGTGCCGTCGGCCTTGGTGGTGAAGAACGGATTGAACAGGTGCGACAGCGTGTCCGCAT
CCATGCCGATGCCTTCGTCGGCGACCCGTATGTGCATCCAGTCCACGCCATCGCGATGGC
CGGCATGGCTGGCAGTCAGGCTCAGGCGACCACCGTTGGGCATCGCCTGTATCGCGTTGA
GTGCCAGGTTCAGCATCACCTGCTGCAGTTCGGTGTAGTTGGCGTCGACCACCAGGCCTT
CGTCCTGCACCTGCAACTCCAGGCGCACCGCATCAGGCACGTTGCTGCGCAACAGCAGTG
CCACCGCATCGAACAGGCCATCGATCTCGATGCGCTCGCTCGGCTTGCGCGAACCGCGCA
CGAACGACAGCATCGATTCGGCCATCTCATGGCCACGGCGGCCGCACTCGGCGATGACAT
CGGCCAGGTGGTGCAGCTGCGGATCGTCGGTACGCGCCTTCAGCAGGTCCGGCATGATCA
GCAACGGCTGCAGGATGTTGCGCAGGTCGTGGCTGAGCCCGGCTGCGAGCAGCGACAGGC
TTTCCAGGCGCTGTGCGCGCATCAGCTCGGTTTCCACCCGTGCGCGCTCGATCGCGTTGC
GTGCATCGCGGATCGCACGTGCCACCGCCGACGGCAGCCGCGCCGGCTGGTGCTTGATGA
TGTAGTCATTGGCGCCCTTCTGCAGCGCCGCCACCGCATTCTCCTCACCCATGGTGCCGG
AGACGAAGATGAAGGGTATTTCCGGCGAGGTCTCGCGCACGATGCGCAGCGCATCATCAC
CGGAAAACCCCGGCATGCTCAGGTCGGACAGCACGATGTCCGGCTGGAACGCGGCCAGTG
CCTGGCGCAGTTCGGCCTCGCTCTCGACACGCTCGAAGCGGGCCTCCAGGCCCGCATCGA
GCATCTGTTCGGACATCAGCTCGGCATCTTCCGGTGAGTCCTCCACCAGCAGGATGCGCA
GCGCCCCCAGGGCGGGACCGGTCAAGGGCATGGGCTCACTCGAGTTCCGGTGCCTGGTTG
ATCAACGCCCAGAACTTGCCCAGCGTCTGTACGGCGCCGAAGAACTGGTCCACGTCCACT
GGCTTGACCACATAAGCATTCACGCCCATGTCCCAGCTCCGGGCCAGATCGCTTTCCTCG
CGCGAGGACGACAGGATCACCACCGGCAGGCGCTTGAGTTCTTCGTGTTCACGGATCTGC
CGCAGCACTTCCAGGCCATCCATGCGCGGCATCTTGATGTCCAGCAGCAGCACCGCCGGC
AGGCCTTCCTCGCGGTTGGCGAAGGCACCACGGCGCAACAGGTAGTCCATCACTTCCACG
CCATCCTCGACGTGCACGATGGGGTTGGCCAGACGCGCCTCTTCCAGGGCGTCGATCGCC
ATTTCGGCGTCGGCCGGGCTGTCTTCGGCGAGAAGAATGGTGCGCAAAGTGGTCATGCAG
AAGGCCCTTGTTTGTCCGCATCGATCGCGGGAGGCAGGTAGAAGTGGAAGGTGGCGCCGA
CGTCCGGTTCAGCCTCGGCCCAGATACGGCCACCATGACGGGTGAGCACGCGGCGCACGC
TGGCCAGGCCGATGCCGGTACCCGGGTAGTCGCTGGCCTTGTGCAGGCGCTGGAAGACAC
CAAACAGCTTGCCGGCGTAGGCCATGTCAAAGCCTGCACCATTGTCGCTGACCGTGAACT
GATGACCGCCGTCAGGCTGCGGCTGGTAGTCCACGCGAATCTTCGCCGGTTCGCGGTTGC
CCGAGTACTTCACCGCGTTGCCGAGCAGGTTCAGCCAGACCTGGCGGATCATGTTCTCAT
CGCCGACCACGATCGGCAGCGGCGCGATGCTCCACTCCACCTGGTGCACATGGCCACTGT
TCTCCGCCTCGGCCTGCAGGTTGGAATCGAGCATGGCGCGGGTATCGGCCACCAGCGACT
GCATGTCCACCGCCTGCTGGCGCATCGCCGCGCGGCCCAGGCGCGAGTAGACCAGCAGGT
CATCGATCAGCGCCGCCATGCGCCGGGCCGAACTGGAGATCACGTCCAGGTAATGACGGC
TCTTGTCATCGGCGGCGTCGCCGAGGTGGCGCGACAGCTTGTCGGAGAATCCGGCGACGT
GGCGCAGCGGTGCACGCAGGTCATGCGAGACCGAGTAGCTGAAGGCCTCCAGCTCGCGGT
TGACCTCGGACACCTGCGCGACCTTGCCTTCCAGCTGGCGGTTGAGCTCTTCAACGCGCA
GCTGGACTGCGCGTTGCATGGTGACATCGCTGACTGTCAGCAGCACCACTTCATCATCGG
TATCGGGCAGCGGCATGCGCCGTGCGTTCAGCAGCATGTAGCGCGCCATGCCGTCGGCGG
TGCGCTGTTCGTGCTCGAAATCCCACAGCTCGCGGCCGCGCAGCAGCACGTCGGACAGGC
GTTGGCGCACGACGGCGTCCTTCCAGGCGCCGTCGCCGACGCTTTCCAGCAGCAGGCCAT
CGGCGCGTTCGTCCTGCAGCCCGTACAACTCGGCGAAGGCGGGGTTATGCAACTGCACGC
GCAGGTCGCGGTCGAGCAGCACGATGGGTTCGCGCACGGTCTGCAACACCGATGCCGCGC
GTGCCGCCGAGCGCAGCGATTGGCGTTCGGCGTGCAGGCGCCGCCCGATCTGCCGCTGCA
GGAGCCAAAGCACCAGGCCGAGCAGTCCCAGCTGGATCACCAGCGAACTCCAAGACACCA
GCTCGGTCTGCTTGCGCTGGCGCGCCGCCTGCTCGGCCCGCAGTGTCAACAGTCGCTGTT
CGCTGGCCTGGAGTTCTTCCACCAGGCCACGGATCGGATAGCGCGTGCTCAGGTCCTTCA
CCAGCTCGCGCTGATCGCTGTTGGGTTCAGATCTGGCCAGTTCACGGGCAAGCGCCATCC
GCCCTTCCAGCATCGATTCGATACGGCCGATGCGGATCAGCTGGTCAGGGTTGTCGCGGG
TCATCCGCCCCAGTTCGGCCAAGCGCCCGGGGATGTCGTTGGCTGCGGCCATGCGCTCGC
GCAACCCAGGTGCGTCCACGCCCTTGGACAGCGTCAATGCGGCCGATTCGACGTCGCGCA
CATCAGCCTGCAGCTGCTGCAGGGCCACGCCTACCGCCTGGGTATGGTTGACCCAGGCCA
TTGCCTGCTCGTTGTCCTGCTGCAGTTTGCGCAGGGTCAACCACGGCACCACGATGATCG
CTGCGGCCGCCAGCGCCAAGGCCGGCAACCGCCAGCGGTCCCAGATGTCGTCACTGAAAA
CCAGCGCCATAGTTCCTCTTCAGCACGGCCGCAGGGCGTCGGCCGGACCCTGTCCGGCTG
CGGCGGAACCGGCAATATAGCGCAGGCGGTCACAACGCAGGGGTTTCCCCCTGGTTGGCT
GAACAGGTTCGCAGTCATCAGACCTGTAGAGCCGGGCCATGCTCGGCTGCCTTGGAGGTC
CAGCCGAACATGGCCGCGGCCCTACAGCTCAACGGGCGCCCCGCGAGGGGGCGCCCATCA
GGTTCAGCGCTTGGCGGCAGCGCTGACCTTCAATGCGGCTGCATCAACGCGGGTCACGCC
CTTGATGCCCTTGGCGGTGGTGACGGCCTTGTCCTTTTCGGCCTGGCTCGCTACGGCACC
ACTCAGGCTGACCACGCCGTTCACGGTTTCCACCTTGATTTCGGTACCCGGAACGTTGCT
GCTGGCGAGCAGGTCGGCCTTCACCTTGGTGGTGATCCAAGTATCGGTCACCGGCTCGTT
GGAATCGTGGCGATCAGCATGGGTCGCCGGGTGCGCGCTGGTCGGCGGGCTCTTCGCGGC
CGGATCCTTGGCGAATGCGGCCGAGGAGGACAGCGCCAGGCCCAGCGTCAGGGCGGAGGC
AATCAGCGTGCGGGTCGTATTGCTCATCGTGTCGTACTCCTTCGGAATGTGCTGCCAGTC
TGGACAACCCGGCGTAGAGCAGGCGTGGGGTTGCGGTCATGCCGCTGTGAATCGGGCTAT
CTGCAACGACAACCGTTCAGCTTTGGCCCGTGAGCCCGCGTCGTTTACCCTGCCCTTCCC
CACTGCCGGAGCTCTGTCATGCGCCCCGACCTGCAACTGGCCCTGATCGGCTACGGCCTC
GCCGGCCGTGTCTTCCACGCACCGCTGATCCAGCACACACCCGGCCTGGTGCTGCACAGC
ATCGTCAGTTCGCAGCGAGACACGTTGCTGCGCGCGTTCAGTGACGTGCACGTGCGTGCC
ACGCCGCAGGAGGTGTTCGACGACCCGGCGGTGGATGCCGTAGTGATCGCCACGCCCAAT
GAACAGCACGCGCCGCTGGCGATCGCAGCGCTGGCCGCCGGCAAGCACGTGCTGGTCGAC
AAGCCGTTCGCGCTGGATGTCGCTGAAGCCGAAGCCGTTCTGGCTGCGGCGCGCGATGCC
GGACGCATCGCCACCGTCTTCCAGAACCGGCGCTTCGATGCCGACTTCCTCACGCTGCAG
GCGCTGCTTGCGGACGGGACACTGGGCGACATCGCCGAGTGCCATGTGCATTTCGATCGC
TATCGCCCGCAGGTGCGTGACCGCTGGCGCGAGCAGGACGGTCCCGGCAGTGGCCTGTGG
TACGACCTGGGCCCGCACCTGCTGGACCAGATGCTGGTGCTGTTCGGCTGGCCCGAAGCG
ATCGATGCTGATCTGGCCGTGCAGCGCGATGGCGGCAGCGCCATCGATTACTTCCACGCC
GTGCTGCACTACCCGCGGCATCGCGCGATCGTGCATTCCGGTTCCCTGGTGGCAGCTCCC
ACGCCGCATTTCAGCGTGCATGGCAGCAAGGCCAGTTGGATCAAGCACGGCCTGGATGTA
CAGGAAGCGCAGCTGCGCCGCGGTGTGGCGCCCGGTGCGCCCGGCTGGGGCATCGACCCG
CGGCATGGCGAGTTGGTGCGCTGTGATGCCGAGGACAACGTGCAGCGCGGCACCGTCGAC
AATCTGCCCGGTGACTACCGTCGGTTGTATGCGCAGTTCGCCGCGGCCATGCATGGCGAC
GGCGAAGCCACGGTCGATCCGGTGCAGGCGCTGCAGCTGATGCGGCTGCTGCAGGCAGGC
ATGGACAGTGCGCGCGAAGGGCGGCGGATCGCGTTGGGGTGATCGGCAGGGCTGCGCCCT
GCACCCGTGGTAGTGCCGGCCGCTGGCCGGCAACCTCAACAGCAACGGCAAAAACCGGCA
ATCCGTGAGATGGCAGGATGGGTCCGGTTGCGGGAGCCGGACCCACCCCGCCTTCGACAG
AGTCCCGCGCCCGACGGTAGGTGTCGACCTTGGTCGACACATCGACGTGGAAGCCATCGG
AGACGGCTTTTGCAGAGTCGAGCCATGCTCGACTGCCTGCATGGGGTCAGAGCCCTTTCC
TGCGGAAAGGGATCCGACCCCGGCTTCGTGCTTACGATTTCTTGATCGCGTGGCCGCCGA
ATTCGTTGCGCATCGCCGACAGCAGGCGGTCGGTGAACGAATTGGATTCGCGCGAGCGCA
GGCGTTCCAGCAGCGACAGGGTGATCACCGGTGCCGGCACATCGAGCGCGATCGCTTCGG
CCACGGTCCAGCGGCCTTCACCGGAATCCTCCACGTACGGGGCAATGCCATCCAGCGAAG
GATTGCGCTTGAGGGCTTCGGTGCTCAGGTCCAGCAGCCACGAACGCACCACGCTGCCGT
GGCGCCAGACTTCGGCCACCTGGGCCAGGTCCAGTTCCATTTCCTGCTTGCGCTCCATCA
GCGCGAAGCCCTCCGCGTAGGCCTGCATCATTCCGTACTCGATGCCGTTGTGGACCATCT
TGGTGAAGTGGCCAGCGCCGGACGGGCCGACACGACCCCAGCCACGGTCTTCGGCCGGTG
CCAGCGTGCGCAGCAGCGGTGCGATCTGCTCCACCACCGCCGCTTCACCACCGACCATCA
GGCTGTAGCCTTCCTGCAGGCCCCACACGCCACCGCTGGTGCCGCAGTCGACGTAGCCCA
GGTCGTCTTCGGCCAGCGCCTTGGCGCGACGGATCGAGTCCTGGTAGTTGGAGTTGCCGC
CGTCGATGACGATGTCACCCTCGGCCAGGTGCGGAGTCAGCTGACCCAGGGTCTGGTCGA
CGGTTTCGCCGGCCGGCACCATCAGCCACACCACGCGCGGCACCGGCAGCGCGGCCACCG
CGGCGGCCAGCGAATCGACCACCTCCAGGCCGGCCTCGGCGGCGCGCTGGCGGGCACCTT
CGCCCGGGTCGTAGCCGACGACGCGGTGGCCGCCGCGATGCAGGCGCTGGGCCATGTTGG
CGCCCATGCGGCCGAGGCCGATCATTGCAATATCCATTGTTTCACCTTCAGTTGGGGTCT
AGGGTCAGGCTGCCTGGCCTGCCGGTAGCCGCGCAGTGGCGCAGCTGCGCCTCGCGCCAA
CGCCGGTAGAGCGTGGTATGCAGATTGTGCACCGCCAGGTCGATCGAAAAGGGGGTTCGC
GGGTTGCGGTCAAGCAGGCGGGCGATGTGGTAGCCGATGGGACGTATACCGCGCGGATGC
ACATAGATCACGAACTGCTGGTAGAACGGATCGTCCAGCAGGCGGTCCATGCGTGCCAGC
GTGGCGTGGTAGCGCGGTTCCAGCCGTGCACGAAGGTCCGGGTCGCGCTCGAACAACAGG
CGTTCGAAGTAGCGCCGGCCGATACGCGGGATGTCCTGCGCCAGCGCCCACAGCTCGGCA
TTGCGCTGGTCGTACCAGGCAAGGCCGCCGTGCGCGGCCAACGCCTGCGCGGCCTCCTCG
CCCACCGACACCACCACGAAGTTTTCGGCCTGGTTGCTCAGGTCGTCCAGCATGCCCTTG
TCGTACACATGTTCGATGAAACCAGGCACACCGACGAAGGCCTGGCGGCCCATCGCCGAG
GTGCGCACCGCCTTGCCATCGGCGAAGTAGTCACCGGCGTGTGCGCCAAGCAGGATGCTG
TCGGTATCGTGCAGCGCGAGGAACGTACCGATCGACAGTTCTTCTGCGGAGAATCCAGCG
TCGAAGGCCGCATCGCCATACAGCTCGCGCTGTGTGGCCAGTTGTGCGACCTGGCGACCG
ACTCCACATTCGGCGCGTACATTGCCGCTGTAGAACGCCTGCAGCGCCTGGCTGTTGCCC
TTGATGGGCACGAAACCACGGCCGAAGCTTCGCTTGCGCTGCCAGCCTTGCGCGCGTGCG
CCGTGCAGGCCGAAGCCGATCCAACCGAGCTGCAGGCCAGAGAAGCGGAATCCTGCATTG
CCCTGCAGTGCAGCAGCGGCACGTTGCGTGGCTGCACCCAGCTGGAAGGCGTAGGCGCAA
ACCGTAGCCGGATCGTCCAGCACCTGCTGCAGCAACGCCTTGCGCGCTGCAGCGGGCATG
TCCGCCGGCCATTGCACGCGCAGATCGCCTGCCGCCTGAGCCTCCGGCAGCGACGCGCGC
GTGCACACAGGGCCACCATGCACCTGCGGTGCACCGATCGCGCGTGTTTCGAAGTGCCAC
CCCAGGCGCTGCAGCAGGCCTTGTGTACAGTCCAGCGGCGTGGCTGCCGCGCCCAGCGCG
GGCAGCAGCAGGGCCACGCCCATCCATCTGCCGCGCACGTTCAATCCTGGTCCGTGCTCG
CCGGTGCGGGCTCCGGGGTTGTGACCACGGGCGGAACGGGCTTGCCTGCCTCCGCCGGAA
GGTACTGTTGCAGGCGCTGGAAGAAGCGACGATAGAACTCAGCATCGGTAACCGTGCTGC
TGGCCACTTTCACCAGCGAGTCGTCATTGCTGCCGAACGGCAGCGATACAGATCCGAGCG
CACCGACGCCAACACTGGCCGAGGTCGGACTCTTCTTCAACGCATAGCGATCCTGCACGG
CACTGACGAATACCAGTGTCTGGCTCCCGCGCGGTGCGCAGGAAATACGCAGCACCAGCT
GCTCGTGATCGTCCTCGCGCGGCTGGAAGTTCTTGTTGCCTTCCACCTGCGCCGCGTCGG
AACGGGCGATGGCATAGCCCTGGCTGAGCAGGGTGCGCCGTGCGGCCTCGCAGGCGTCAC
CGGGACGGCCATCGACGGTGCGCGAGAAGGTGTCGCCGGAATCAAAGGATTCGCGAAGCA
ACGTGCTGTCAGCAGCGCGGCCACCACAGGCCGACAGGATCAGGGCGCTGGCGAGCGCCA
CGGCAACACTGGAAAGACGGGAGGCCCGCATGGGTACTCCTGCGAGGACGGTGCCGCCAA
GGGTAGTCCTGCGGCCGTGTGCGACAGGTCGAAAGTATGCCCGCCAGCCCCCGCCGTTGC
TGCCGGTTCATGCACGGAAAAGGGGACGGAGGGGATTAAGTCGTTTGTGGCACTTCGCCC
CGCCACGCATGGCACGGCGCTACCGTGAACGAGGTCCCCCAAACGAAAAAAGGGCCGGCA
ATGCCGGCCCCTCGGGTATCACATGCCGTCGCCGGCTCAGTCCGCCCAGCGGCCGGCGCC
GGTGGACTGCGGCAGCACCTGCGCCGACAGCGGGCGGTCGTTGGCCAGCAGGTTCACCGC
GTCGGCCAGGATCGAGGCTGACTCGCGCAGCAGCGGGTCCGGGCGCTTTTCGGCAGCCTT
CTCGCGCGCAGCATCCTTGACGATGTCGCGCTCGTTGCCGGTCAGGCCGTCATCGCTGCT
GTCATCGGCCAGCGGGTCCAGGGCCAGGCCCAGCTCCTTGCGCTGCACCTGGCGCTCCTT
GCGCTGGGTATCCTGGCGCTCGCGCTCAGCGCGACGGGTCGCCTCGTTGAGCGAGATGTA
CTTCTTCGCCGCTTCGGTGCGGAACTGCTGCACGTCCTCGTTCCACCACTGGAACTCCTT
GTCGGTGGCGATGCGCGCGTCGTGACGGGTTTCCAGCTTCGGCAGCAACGGCGCGAAGTT
GCCGTACTGGGTGTGCGGCACGGCGGCGATGCGGGTCCACGGCAGTGCGTTGTCGTAGGT
GCTCTCGCCGAATTCGGTGGCATCGACGCTGGCCGGGAACGCCAGGTCCGGCACCACGCC
CTTGTGCTGGGTGCTGCTGCCGCTGATGCGGAAGAACTGGGCAATGGTCAGCTTGACCTG
GCCGAAGCGCTGGGTCTCGCCGCTCGGCCAGCGGTCAAGGTCGACGATGTTCTGTACGGT
GCCCTTGCCGAAGCTGGTTTCACCGATCACCAGGCCGCGACCGTAGTCTTGGATGGCGCC
AGCGAAGATCTCCGAGGCCGAGGCCGAACCACGGTTGATCAGCACCGCCAGCGGGCCATC
CCACGCCACGCCCTGGTTGCGGTCGCTGTTGACGGTGACGCGGCCACCGGATTCGCGCAC
CTGCACCACCGGCCCCTGTTCGATGAACAGGCCGGTCAGTTCGATCGCTTCATCCAGCGA
ACCACCGCCGTTGTTGCGCAGGTCCAGCACCACGCCGTCCAGCTTGTCGTTCTTGAAGCC
GGCCAGCAGCTTGGCCACGTCGCGGGTGGCCGAGGCGTAGTCGGCGGCATTGCGGCGACG
GCCTTCGAAGTCCTGGTAGAAGGTCGGCAGCTTGATCACACCGATCCTGCGTGCCGGCTC
GCCGTTGGCAGCCGGGATGGTCATGGTCTCGCCCTTGGCAGCCTGTTCGGCCAGGCGCAC
CTTCTGGCGGGTCAGCACCAGGGTGTGGTGCTTGCCATCGGCGCCTTCGGCAGCCGGGAT
GAATTCCAGCTTGACCTGGGTGTCCTTGGCGCCGCGGATCTTGGCCACGACATCGTCGAT
GCGCCAGCCGATCACGTCCTCGACCAGGCCGGACTTGCCCTGGCCAACGCCGACGATGCG
GTCACCCGGCTTCAGCGTGCCATCCACCGCGGCCGGGCCACCGGCAATGATCTCGCGGAT
GACCACCACATCGTCCTGGCGCTGCAGCTGCGCACCGATGCCTTCCAGCGACAGCGACAT
CGCCTGGTTGAAGTTCTCGGCGGTGCGCGGGGTGAAGTAATCCGTGTGCGGGTCAACGGC
ACTGGTGTACGAATTCATGAAGAACTGGAAGACGTCTTCGCCCTTCAGTTCATTGACCGA
CTTCTCCAGCGTCGCGTAGCGCTTGTCCAGCGTCTTGCGGATGTCATCCGGCTTCTTGCC
GGCCAGCTTCAGGCGCAGCCAATCGTTCTTCACCGACTTGCGCCACAGCTCATCGAGCTC
GGCACTGCTGGCCGCCCACGGCACCTTCTTGCGGTCGTACTCGAAGCGCTCGTCGGTGGT
GAAGTCCGGCTCCTGCTTGAGCAGCTTGCGCGCGTACGCCACGCGCTCGCCGACGCGCTG
CTTGTAGACGGCGAACACCTGGAACGGCGGCTCCAGCTCGCCGCCCCGGATGGCCGAGGC
GATGTTGGCCTCGAACGGTGCGAAGCGCGCCACGTCGGCCTGGGTGAAGTACTGCTTGCC
GCCGTCAAGCGTTTCCAGATAGCGCTTGAACACGTCCTTGGAGGTGGCCTCGTCCAGCGC
GCGCGGGCGATAGGCGTAGCGGCTGTCGGACAGCAGGCCGTACACCAGCTTGGAGGTGGT
CACCTGGTCGGCGGTGGCCGCCGCGGGCAATGCGGGCGAGTCGGCCTTGGCCGCCAACGC
CAGTGGCGCGACCAGCGCCAGGGCCATCAGGAATGCGGGGGCTTTGAATTTCATTGACGT
GCTCGAAGGCGCCTTGCCAAGGGGAAGACTGCGGGGTGTTAAGACACCACGACAGTGCCG
AAAGTTGCCGGGTTTGTCACCCGGCCGCGCTCGGTGGAAAACCAGCCTAGCCGGGCCGGT
GTAGCAAATTGTGAATGCAGGCGAAGGCGTGCGGACCAACGGTCCGCACCCACCCGGGAA
GAGGTCAGCAGCTACCGGTAGCGCCGGGCCATGCCCGGCGGAAGCGTGCGGACCAACGGT
CCGCACCCACCAGTGAGGAGGTCCGCACCCACCTCAGGAGACGCCGGCGCCCTTGGCCTG
CACGTCGGCGTGGTACGACGAGCGCACCATCGGGCCGGAGGCCACGTGGCTGAAGCCCAG
CTCGTAGCCGTAGTCTTCCAGCGCCTTGTAGTCTTCCGGGGTCCAGTACTTCAGCACCGG
GTGGTGGTGTGCGGTCGGCTGCAGGTACTGGCCGATGGTGATCATGTCCACGTCGTGCGC
GCGCAGGTCGCGCAGGGTGGCCTTGATCTGTTCGAAGTCCTCGCCCAGGCCCAGCATGAT
GCCGCTCTTGGTCGGCACGTCCGGATGCTGCGCCTTGAAGTTCTTCAGCAGGTTCAGCGA
CCACTGGTAGTCCGCACCCGGGCGCACGTTGCGGTACAGGTCCGGCACGGTCTCGATGTT
GTGGTTGAACACATCCGGCGGGTTCTGCGCCAGGATCTCCAGCGCGCGCTCCATGCGGCC
CTTGCCACGGAAGTCCGGGGTCAGCACTTCGATGCGGGTGCCCGGCGACTTCTCGCGAAT
GGCGGTGATGCAGTCGACGAAGTGCTGGGCACCACCGTCGCGCAGGTCATCGCGGTCGAC
GCTGGTCACCACCACGTACTTCAGGCCCATGTCGGCCACGGTCTGGCCGAGGCTGGCCGG
TTCGTTGGCATCCGGCGGCTTCGGGCGGCCGTGGGCCACGTCGCAGAACGAGCAGCGGCG
GGTGCAGACCTCGCCCAGGATCATGAAGGTGGCGGTGCCGTGGCCGAAGCACTCGTGGAT
GTTCGGGCAGCTGGCTTCCTCGCACACGGTCACCAGGCGGTTTTCGCGCAGCTTGGCCTT
CAGGTTCTGCACGGCATTGCCCGAAGGAATGCGCACGCGGATCCAGGACGGCTTGCGCAG
CACCGGCGCGTCGGCGAACTGCACCGGCGAGCGGTTGATCTTGTCACCGCCCAGCTGCTT
GACCCCGGCCTGCAACGGCGCGGCGGACGGGGAGTCGCCCTGCACGATCTGCAGGGGAAT
GGAACGGGCGGTGGTTTCAGTCATGGCAGTTCCGGGGGCGGTCAGGCGGCCGCAGAAAGA
TCGGGCAGTTCGGGGGTGTGCTGCAGCAGCAGGCCGAACTGGCGGGCCAGGTGGTCCAGC
AGCACCGGCTTGACGGCCTCCATCCCGGAGGGACCGCCCAAGTCTACCACCGAGGTCACC
TGCAACCCCTGATAGCCACAGGGATTGATGCGGTGGAAGGGTTCCAGGTCCATGGCCACA
TTGAAGGCCAGCCCGTGGAAGGTGCAGCCGCGACGCACGCGGATGCCGAGGGCAGCGATC
TTGGCGCCGCCGACATAGACGCCCGGGGCGCCCTCCCGGCGTTCGGCACCGATGTTCCAC
TCGCCCAGCGTATCGATGATGGCCTGCTCGATGCGGCACACGTAATCGCGCACACCGATG
CCCAGGCGCGGCAGGCGCAGCAGCGGGTAGACCACGATCTGGCCGGGGCCGTGATAGGTC
ACCTGGCCGCCACGGTCCACATGCAGCACCGGGATATCGCCCGGCGCCAGCACATGCTCA
TCCTTGCCGGCCTGGCCCAGGGTGAACACCGGGTCGTGTTCGACCACCCACAATTCGTCG
GCATCGGTGTCGCTGCGCTGGTCGGTGAAGCGCTGCATGGCGCGCCACACCGGCTCGTAC
GCCTGGCGGCCAAGGTCACGCACCAGCGCCGGACGCGGCGCGCGGTCCTCGGGGGCGGCT
TCAGCCGGGCAGCTGTCGGCTACAGCGTCCACTTCACTTCCGGGTGGTCGCGCAGCGCCT
GGTGTGCCAGGTCGTACTGTTCGCGGCTCTCAGCCTTGAACACGATGCGGACGGACACGT
ACTTGCCGTTGGAGGAATGCTTCCAGCTGATGCGTTCATTGACGACATCGATGCCGGCAG
CCAGCAGCAGGCGGGGGAGCTCATGTTCCAGGCCGCGGTTGGCCGGGCCCATGGCGCTGA
GCTCGAACTGGCCGGGGAACTGGAAGCCGTGGTCGGGGTTGTCGGACTTGATTTCCATGG
ACCCATTATCGGGCCGCAGGGCAACAAACCCAAGAGTATTCATCAACGTCAAAGACGGCA
CCGGCGGCCTGCTGCGTTGCAGGCCGCCCAGAGGCGCGGGCCGAAAGCCCAACGGCAGCT
GACTGCAATCTGCTGTCACGCGCTGGCCCAGGCATCGTATGGCGGCCAGTGGTCACCTTC
ACACCAGACCCGCGGCGCTTGCGCGGGTAACAAATTGTGTCCGCTGGACAATGTTGTTTT
CGGAACAGACAAGTGATTCGAACGTGCTCGTTCCGCCGCGCGGGCGCGAGTACCGTAGCG
TTGCATATAACGACTGAAAACCGTCCCCTTCCCCATGAGCATTCCATCCATGCGTAGTGT
CGCAGCCCTGGGGCTGGCCGGCCTGCTGGCCTCTGCCCTCCCCCTTGCCGCCCAGGCGGC
CGAACAATGTGGCCCGGACGCGATGCGCGACCACCCGCCGCAGATCAACTTCCGCGTTGA
CAACGACCTGTTTGGTGGCCGCCACCAGGACCAGGGCTACACCAACGGTGCACTGTTGAC
CCTGGTCTCGCCCAATCTGGTCGACTACACCGACGACCCCTGCCTGCCGCGCATGGCGCG
CTGGGTGAACCAGTACCTGGAAGGGCTGCATCCGGGCAGGTTCGAACAGCAGAACATGAT
CTTCAGCATCGGCCAGGGCATCTTCACCCCGACCGATTTCAGCCGCAGGGACCTGATCGA
GGACGACCGTCCTTACGCCGGCGTACTGATCGCAAACTTCGGTTTCAATGCGCGCAGCGG
CGACCGCCTGCAGACCACCCAGCTGACGCTGGGCGTGGTCGGCCCGTGGGCACAGGGCAA
GCAGGTGCAGAATGCCGTGCACGAAGTGCTGGGCGACGAGAAATTCAAGGGCTGGGACAA
CCAGCTGCACAACGAGCCGCTGTTCATGCTCACCCATGAGCGCATGCGCCGCTGGCCCGG
CGATGCCAGCGTCAATGCCGACGGCTGGGGTTGGGACGCGATCAGCCACTACGGCGGGTC
GATCGGCAACCTGGAAACCAAGGCCAACCTCGGCGGTGAAGTGCGCTTCGGCTGGAAGCT
GCCGGACGACTTCGGCAGCACGCCGTTGCGCCCGGCCGGCGAGAACACTGCGCCGACCCG
CGGCGGCCGTCCCAATGGCTGGTCCTGGCACCTGTTCGCGACCTCGGACGCGGCCTGGGT
GATCCGCGACATCACGCTGGATGGCAACACGTTCCGCAACAGTCACAGCGTGGACAAGCG
CCATGTGGTGGCCTACGGCGGCTATGGCGTGGCCGTGATGTACGGACGCTGGAAGTTCGC
CGCGGCGCGCTACCACAGCACGCGCGAGTTCAACGGCCAGCGCGAAGCACCGGTGTTCGG
CAGCTTCACCATCAGCCGCTCGCTGTAAGCGAGGGGCTGAGGGTGAAGCGGGTAGGTGCC
GACCGTTGGTCGGCACACCGGTTATTGCATGGCTCGCTGTAAGCGAGGGGCTGAGGGTAG
TGCCGGCCGCTGGCCGGCTGCCGGCACATCCGGATGGGTCCATGAGGAGCCGGCCAGCGG
CCGGCACTACCCACATCCGGATGGGTCCATGGGGAGCCGGCCAGCGGCCGGCACTACCCA
TATCCGGCGGGAATCATGCGGAGCCGGCATCCCGAAACGGAAAAGGCCGGCATTCGCCGG
CCTTTTCCTTCACCACGCCAGGGCGTGGATCATTCCGATTCCCACCACATCCAGAAGCTG
TCCCACAGGCGCTTGAAGAAGCCGGCCTGCTCGACGGCGGCCACGGCCACCAGCGGTGCC
TCGGCGATGACCTTGCCATCCAGGGTGACCTTCACGGTACCGATCTGCTGGCCGGCGGTG
AACGGTGCTTCCAAGGTCTTGGGCACGTCGATGCTCGGCTTCAGGTCGTTGTAGCGGCCG
CGCGGCACGCTGACCAGCATCGGCTGGGCCACGCCCAGCTGCACCTTGTCGGTGGTGCCC
TTCCAGACCTTGTGCTCGGCCACGGCCTTGCCCGGCTCGTAGAGGCGGTGGGTCTCGAAG
AAGCGGAAGCCCCAGTTCAGCAGGGCCAGGCTGTCATCGGCACGCTGCTTCTCCGACGCA
CCGCCCAGCACCACCGCGATCAGGCGCTGGTCGCCACGCTGGGCCGAGCTCATCAGGCAG
TAGCCCGCCTCGGAGGTGTGGCCGGTCTTGATGCCGTCCACGCTGCCATCGCGCCACAGC
AGCAGGTTGCGGTTCGGCTGCTTGATGTTGCCGACCTGGAATTCCTTGATCTTGTTGTAC
GCGTAGGTTTCCGGGTAATCGCGGACCATCGCGCGGCCCAGCAGCGCCAGATCGTAGGCG
GTGCTGTGGTGGCCCTGCGCGGTCAGGCCATGGGCGTTGACGAAGTGCGAGTCCTTCATG
CCGATCTTGGCGGCGTAGCTGTTCATCAGCGAGGCAAAGGCCTCTTCGCTGCCAGCCACA
TGTTCGGCCAAGGCGATCGCGGCATCATTGCCGGACTGGATCGCCATGCCCTTTTCCATG
TCTTCCAGGCGCGCGGTCTGGTTGACCGGGAATCCGCTGTAGCTGCCATCGGTGCCGGCG
CCACCTTCGCGCCAGGCGCGCTCGCTCATCATCACCTGGTCATCCGCACGGACCTTGCCG
TTCTTGACCTCGGCGGCGATCACGTAGGACGTCATCACCTTGGTGATGCTGGCCGGGGCC
AGCTGCTCGTGGATGTTTTCACCAGCCAGCACCTGGCCGGTGGCGTAATCCATCAGCACC
CAGGCCTTGGACACGCTTGGCGCCGGGGCCGGCGGAGTGGCGACGGTGGCCGGGGCGGCG
GCGGCGGCGGGCGCCGGCGTGGCCGGAGTCGGCAGCGGCGTCTGGGCGGAAGCCAGGCCC
ACCACCAGGGTGGCGGCCAGGGCGGTGGCGGCGGAACGGAAATTCATTGGACAGCAGGCT
CCAGGGGACGGCCGGGAATGGAGGGTGGAACGTAACGGCCATTGTAAGGCCGGGGGAGCA
TGGGCCGGCAGCACCGGCCCGGGCGGATCAGTCCTTGACGATCTGCGGCGAACCCAGGCC
CAGACCGGCGATGCGACCGACAAGTTCCGCCGCACTGGCATGGTCGCTTGCCGGAACACG
CAGGCGGAACAGGGTGCGGCCACCGGCGGCGATGTCGCTGATGGTCGCGCCGACGATGCC
GGCGGCACTGAGCTGGCCCATCGCGCGGTTGGCGTTGTCGCGGTTGGAGAAGCTGGCGAC
CTGCACCATCACCGCGCCGACCATCTGCTGCGACAGGCTCGGCGCCGCCGCGGCGGCACG
CACCGGTGCCGGTGCCACCGCGCGCGGGGCCGTGCTGGCGACAACGGCCGGAGCCGGCGC
GGAGTTGCGCACCACCGGCGCGCTTGGCGGCAGGCTGCTGACCGCCACATCCGGCGCGGT
GCTGGCCACGCCCCGGGTGGTGGCCGGCTGGCCGCGCGCCGGGGCGCCATCGGTCGGCAA
GCGGTTGACCAGGCGATCGATATCACTGTCGGTGGAAGCACGTGGCGCCGGCATCGGGCG
CGCGCTGGCCACTGCAGTGGCGGCAGCCGCTTCAGCCGCGCGACGCTCGCGACGCGACGG
CTTCTGCGCCATCAGGTTGCTCTCGCCCGGTTGCAGCGCGCGCACCTCGACATTGCCGGT
ACCGCGTTGGGTGATGCCCAGGCGCACGGCGGCGGCATAGCTGAGATCGACCACGCGGCC
GTCATGGAACGGACCACGATCGTTGACACGCACGATCACCGACTCGCCGTTGTCCAGGTT
GGTCACGCGGGCGAAGCTGGGCAGCGGCAGCGTCTTGTGCGCGGCAGTGAACTGGTACAT
GTCGTAGACCTCGCGGTTGGAGGTCAGGCGGCCGTGGAACTTGGCCCCGTAGTACGACGC
GGTGCCGCGCTCGACGTAGTCATGGGTGTCGTCGAGCACTTTGTACGACTTGCCCAGCAC
CACGTACGGCGACTTGTTGCCGATGGCCGAACGTTCCTCGGCGGTCACTTCCGGCTCGGG
GATGCAGGCCACGTTGGGAATGTAGTCGGGCGTGCTGTCACGCACGCCTGGTTTGTACAG
GCCACCAGCGGTGTAATTGCCGCGGGTGCTGAGGTCTTCCTTGGCCGCTGCATACGGCGA
ACCTTCCGGGCAGTGCGCCGGTCGCGAACCACGGCCCTGCACCAGCGTGCCGCTGGACTT
GCCACCATGGCCGGCCGTGGCCGGCTTCTTCGGCGCGCTGCTGCAGGCCGCCAGCGCGAA
GACGATCAAGCTCGGGACCAACCATCTGATGTTCATGCCGGGGGCAGCTCCTGTCCGGCG
ATGGCCTGGGACAGCTGGAACACGGCCATCGCGTACATCTTCGAGAGGTTGTAGCGGGTG
ATCGCGTAGTAGTTCTGGAAGCCCAGCCAGTACTGCTTGCCGGTGCTGCCTTCCAGGGTG
ATCGGGGTGGCGGTGGCGCCCGGCTGCACCGGCGTGCTCGGCTGGTAGCCGCGCTGTGCG
AGGTCGGCCAGCGACCAGGTGGGCATCCATTCGGTCGGGTTGAACTCCTCGCGGCCCGGG
GCCAGCGTCGCCGGTACCGCAACCTGGCCACCACGCACCCAGCCCCCCTTCTTCACGAAG
TAGTTGGCGATGGAGGAGAACACGTCGTCGTAGCTGTTGAACAGGTCGCGACGACCATCA
CCGTTGCCGTCCACCGCGTAATCGAGGTAACTGGACGGCATGAACTGGCCCATGCCCATC
GCACCGGCATAACTGCCCTTGAGCGTGGTGATGTCCAGTTTTTCTTCGCGGCCCAGCTCG
AACAGCTTGGCCAGCTCATCGCGGAAGAACAGTTCGCGGCGCACTTCGCGTTCGAGCTTG
GCCGGGTCGCCGCTGCGTGGGTAGTAGAACGCCAGCGTGTACAGCGCATCGAGCACGCGA
TGGCTGCCGGCATTCTTTCCGTAACTGGTTTCCACGCCGATGATCGCCACGATCACTTCG
GCCGGCACGCCGGTGCGCTGCTGCACGCGATCCAGTTCGGCACGGTGTTCGGCCAGGAAC
GCGCGACCGCCATCAATGCGTGCCTTGCTGATGAACATCGGCCGGTATTCGTTCCACGGC
TTGACCCGCTCGGCCGGGCGCGACATCGCGGCGATGATCGGCTGGCGCACCTGCGCCTGG
TCGAGCACGCTGCTGATCTGCTCCGGCTTCAGGCCATAGCGCTTGGCGGTATCGGCAATG
AAGCGGGCCCGCGCGACCTCGAACGGCACCGGTGTGAGATCCACCGGCGGCGCGGTAGCC
GCAGTTGCTTCGGGTGCAGCCTCGGCCGGCCCATGGGCCTTGGTGGCGGGCTGGCGCGGC
GTACTGCTGGCCTGGGGTGAAGACGGTGGGGACTTCGGCTGGGTCGCGCAGGCGACCAGG
CCGAGGGTGAGCATGCAGGCCAGAGTGCGTCGAATCATCGTCGCAGGTTAGCAGGTCATG
GATGAATTAAAACCCCTAACACCATGAATCACAACGATTTGCCCGTGTTCAGCGGGAAAT
GTGAAGGCGTCGTGATCCTGCTTCCCCATTCAGATAGAGGTGGCCGGTTGCGTCCCCATC
CCCGCAGACGCAACCGGCGACCGGATCCGGTCGATACCTGCGCGGCTGCCGCTCCCCAGT
GGCAGTGCCCCGCGCTCCTTGTATCCGTTGGATCAGTACTGCTTCCCGCCCGACGCCCCC
TCGCGCTGCAACGATAGACGGCGCGCCGTGCCGAACGGGCCGCCATTGTGCAGGCCGATT
ACGACAAGTCCATTGATCAAGATCAACGCGGCGTAAAAGTGTGAACCAGCTAACGTTTTT
TGCGGACTTTGGTCAGCGAGTGTGCTGTCCTGCATCGTTGTGAGAACGCTTCCACAGCGA
GCGTTGCGCAGAGTCAGGAAGTTTCCAGCCAACGGCGCAGCCCCTCGTGGGTGGTGTCTG
GGTGGCCGCGGAAAGCAGAAGCCGCGGGTGGGCCGGTCGGGTTGGGTACGCGGGGGACGC
CGTGAATCCGTCCCTGGAGGCTTGTCAGCCGCATCCATGCGGCTGGCACCCCCGCGTACC
CAACCCGACCGCCCTCTGACAGATTTTGGCGGTCTGCCACCCACGGAGAAGAAAGAGAAA
ATCAAAAGCGGGTCGCGGCGCTGCGCTTGCTTGTGAGCCGAGCATGGCTCGGCTCCACAC
AAGGCAATGAAGCGACCCGCCAAGCCGCTTTTGCTTTTGATCTTCTCTTTCTTCTCCGTG
AGTAGACGCGCACGGAACCTGTCCGTGGCCGGGTAGATGGGCTGCGCAGGGGCGTGAGCC
GCATGGATGCGGCGACCGAGCTTACATGGACGTACTTGCAGCGGCCCCTGCGCAGCCCAT
CTACCTGGCCTCACCCGTTAACTGCTTTTCGCGACCACCCACGAGGGGCTGCGCCGTTGG
CTGGAAACCCTATCCCCCGTGCACGGGCCGGTGCCCGCGCACCGCCATCACCAGCCCGAT
ACCCGCCAGCAGCGACACCGCCGAGGTACCTCCATAACTGATCAACGGCATCGGAATGCC
CACCACCGGCAGCAGGCCGGAAATCATCCCGCCGTTCACCAGTACGTACACGAAGAACGC
CAAGCCCAGGCTGCCGGCCAGCAACCGTGCGTGCGTGTCGCGGGCGTGCACCGCGATCCA
CAGGCAGCGGCCGACCACGAACAGGTACAGCGCAAACACAGTGGCCACGCCGATCCAGCC
GAACTCTTCGGCCAGCACCGAGAACGCGAAGTCCGTGGTGTACTCAGGCAGGAAGTCCAG
CGTGGCCTGGGTGCCCTGCCCCCAGCCGCGCCCGTCCCAGCCACCGGAGCCGATCGCGAT
GCGCGACTGCAGGATGTTCCAACCGGTGCCAAGCGGATCCGCCGACGGATCAAGGAAGGT
CAGCACGCGATCCTTCTGGTACTGCCGCAGCAGGCCGAACCAGGCCAGCGGCGCGGCAAC
GGCAAGGCCCGTCGCGCCAGTGGCCACCCAGCCCCAGTGCAATCCGGCCAGCAGCAGCGC
GAACACGCCGCTGGCGGTAACCAGCGTGGCGGTGCCCAGGTTGGGCTGCATCAGGATCAG
CACGGCGGGTACACCGATCAGCACGGTGGTGGTCAGTACGGTGCGCGGCGACGGTGGCAG
CGGTTGCCGATGCAGGTACCAGGCCATCATCAGCGGCAGGCTGAGCTTGAGCAGTTCGGA
CGGCTGCAGGTAGAACACGCCGAGATTGAGCCAGCGCTGCCCGTACTTGCCTGTACCGAT
CACATACACCGCCATCAGCGGCAGCAACGACAGCGCATAGATTGCCGGCGTCCACGCGCG
CAGCCGCAGCAGCGAAACGCGGGACAGCAGCCACATCGACGCCAGGCCACCGGCAAAACG
CGCCGCCTGCCCAGCCACCGGACCGGACACGCTGTGCAGCACCGCCAGGCCCGCGCCCAT
CAGGATCAGCAGCGCGATCAGCAATGGCAGATCGATCGTGCGCGCCACCTCACGGCAGCC
GCCAAGCAGTCGTTTCCATTCCACGTGGGCACGGTAGCAATGCGTGCTTGCGTGAAGCTG
TCAGGGTGCGCATGCGCTTGTAGAGTCAAGCCGTGCTCGACTCTACAGAACAGCGGATGC
AATCGAGCAGATGGAAGCGCGACGAAGCGCGCGACCGGTGCTAGCCGTAGCCGCCGTGCA
CCGGGTTGTGACTGCGTACGGCCATCACCAGGCCGAAGCCGGCCAGCAGTGACACCGCCG
AGGTACCGCCGTAGCTGATCAGCGGCATCGGCACGCCCACCACCGGCAGCAGGCCGGAAA
TCATCCCGCCGTTCACCAGTACATAGACGAAGAACGCCAGGCCGGTAGCGCCGGCCAACA
GGCGCGAATAGGAATCGCGCGACTGGCTGGCGATCCACAGGCAACGCCCGATCACCACCA
GGTACAGGGTCAGCACCAGGGCCACACCCATCCAGCCGAACTCCTCGCTCAGCACCGAGA
ACGCGAAGTCGGTGGTCTGTTCGGGAATGAAGTTCAGGTGCGACTGCGAGCCCTCGCCCC
AGCCCTTGCCATCGAAGCCACCGGACCCGATCGCGATCTTCGACTGGATGATGTTCCAGC
CGGCCCCCAGTGCATCCATCTCCGGGTCCAGGAACATCATGATGCGGTCCTTCTGGTACG
GCCGCAGCAGCCAGAACCAGGCCACCGGCGCGACCGCAGCCACGCCGCCCACGCCCAGCC
CGACCCACCACCACGGCAGGCCTGCCAGCAGCAGTACGAACACGCCACTGGCGGCGATCA
GCACGCCGGTACCGAAGTCGGGCTGCAACATCACCAGGCCGGTCGGCACGCCGATGATGA
TCAAGGCCACGAGCACGGTGTTGAAGCGCGGCGGCAGCGGCATCTTGTGCAGGTACCAGG
CCACCATCATCGGCAGGCTGACCTTCAGCAGCTCGGCCGGCTGCAGGTAGAAGAACTTCA
GGTCCAGCCACTGCCGGCCGTACTTGCCGGTGCCGAGCACGAACACCGCCAGCAGCGGAA
TCATGGAGATCGCATAGATCATCGGCGTGGCCGAGCGGATGCGCAGGATCGGCACCCGCG
AGATGCCCCACAGTGCAGCCATGCCCACCGCGAAACGCGCGCCCTGGGCCATCACCAGGC
CGTCGCCACCGGCACTCTTCAAGGTGGCCAGGCCGATCACCATCAGCGCGCCCAGGGCCA
GGCACAACACCCAGTCCAGCGTGCTGAAGAAGCGGCGCAGCATGTCGCCGGCCCAGCGCA
GGAACACTTTCATCGTGCGGGCTCCGCAACCGTCGGGCGTGGCGTGGCCGGCACTGCGGC
AGCGGCCGGCGTGCCCGGCTGCGGCGCAGGGGCCGGTTCGGGGGTGGGGGCACCCACCTG
CGCCGGGTGTTCGCCCAGCTGCGCGGCCGCCAGATCACCGGCCTGGCGTGCGCCGGCGTC
TTCGTTGTCGAACGCGGTGGCACCGATGGCGGTGGTACCACGCTCGCTGTCCAGCGGCTG
CATGCCCTCGGGCATCTTGCCCAGCAGGTAGGCATCGAACACCTTGCGGGCGATCGGCGC
AGCAGCCGAACCACCATAGCCACCGCCTTCCACCGCCACCGCGATCGCGATCACCGGGTT
TTCGACCGGCGCGAAGCCGACGAACAGCGCGCGGTGGCGCAGGTGCATGGGCAGGCTCTT
CGGGTTCACCGCTGCGGTGCCCTTGCGGCTGATGACCTGCGCGGTACCGGTCTTGCCGGC
CATCACGTACGGCGCACCGACCGCCACACGCCAGCCGCTGCCGCCCGGCCGCATGGTCGC
CATCATGCCCTCGCGCACCGCCTGCACGTTGTTGGGGTTGGGGCTGACCGGCTTGCTCTC
GCCGGGCGGCGCCGCGGTCCAGTCGCTGTCGAAGCCGTCGCGCTGCTGGATCACCAGGTG
CGGGGTGCGCAGCTGCCCGTCGGCCAGCGCGCTGACGCCGCGCGCCAACTGCAGCGGGGT
GACCTTCCAGTCGCCCTGGCCGATGCTGATGTTGACCGTATCGCCGGGGTACCAGGCTTC
CTTGCGGGTCTTCCGCTTGTAGGCCGGCGACGGCAGGATGCCGCCGATTTCGCCGGTGAG
GTCGATACCGGTCGGCTGGCCGAAGCCGTAGTACTCCATGTAATGGTCGAAGCGCTCGAT
GCCCAGGTCCAGCGCCAGCTTGTAGTAGTAGGTGTTGACCGACTCGGCGATGGACTTGCG
CAGGTCGGTCCAGCCATGGCCGCCACGATGCGCATCACCCCAGCCACGGCTGGTGCCGGG
CAGGTAGAACATGCCGGTGGACAGCACCTTGTCTTCCGGGCGGCGCACGCCCGAGTCCAG
GCCGGCCAGGCCGATCAGCGGCTTCAGCGTGGAACCGGGAGCGACGCCGCCGAGCACCAG
GCGGTTGAACTGCGGCCGCGACGGGTTCTCGTTCAGCGCTTTGAAGTCGGCATGGGAAAT
GCCGTTGACGAACAGGTTGGGGTCGTAGGACGGCAGGCTGACCATCGCCAGCACCTCGCC
GGTACGCGGGTCCATCGCCACTGCCGAGCCTTCCTGGTCGCCGAAGGCGGCCACCATGGC
ACGCTGCAGGTCCGCGTCGATCGACAGCCGCAGGTCGGCGCCGGACTGCGCGGCCACCCG
GCCGATGGTGCGGATGGCACGGCCCTGCACGTTGGTTTCGACCTGCTCGTAGCCGACCTT
GCCGCGCAACTGCTGCTCGTAATAGCGCTCCAGGCCGGACTTGCCGATGTGGGTCAGCGC
GGCATTGCCTTCGCCGAGGATCTCCAGATCCTTGTCGTCGACGCGGCCGACATAGCCGAT
GATGTGCGCGAACAGGTCACCGTACGGATAACGCCGGGTCAGGTAGGGCTCAAGCTCGAC
GCCGGGGAAGCGCCAACGGTCGACGGCGAAGCGCGCCATCTCCTCGTCGCTCATGCGCAG
CTTCAGCGTGACCGGCAGGAACTTGCGGCGCGCCTTGCGCGATTTGTTGAACGCTTCCAG
CTCTTCCGGGCTGATGCTGATGATCTTCGCCAGTCCTTCCAGGGTGGCGTCCATGTCCTT
GACCTTGTCCGGGGTCACGTCCAGGCGGAACGCTGGCACGTTCTCGGCCAGCAGGCGACC
GTTGCGGTCGTAGATCATGCCGCGCCCGGGCACCACCGGCCGCGGCTTGATGCGGTTGGC
TTCCGAGCGCGTGGCGTAGACGTCGTGGTCCAGCACCTGCAGCTTGAAGTACCAGCCGCC
CAGGCCCAGCAGGCAGACCAGCACGCCCAGGAAACCCAGCGCCGCACGGCGGCGGAACTG
TTCGGCTTCGGCGTGCGGGTTCTTGACCTGGCGGCGCGGGATCATGGCTCAGCGCCCGCG
CTTGCCGAAGCGCACTGCGTCCAGCAGCACGAACACCAGCGGCCACAGGCCCATGCCCAA
CAGCGGGGCCCACCAGTACGACCACGGCAGGGTCGGCTCGCCCACCAGGATGTGGACCAG
CGCGCTGACGATGCGGTCGTTGAACAACAGGCCACCGATGGCCAGCATCTGCTGCGACAT
CGGGAAGAAGCGGATGCGGGCGCGGAAACGCTGCAGGATGAAGGCCAGCATCACCAGCCG
CAGCGCCTGTTCGCCGAGCACGCCGCCGTATAGCAGGTCGGCGACCACGCCGCTGGCGAA
AGCGATGCCCAGGCCGACGCGCTCGGGCGTCTCGATCACCCAGTACGCCAGTACCAGCGC
CAGCCAGTACGGGCGCAGCGGCTGCAGCAGCGCCGGCAACGGCAGCAGGCCCAGCAGCAG
GGCTACGACCAGGCTGGCCGGCAATACCCACGGGTTGTCGCGCAGGCGGCTCATCGCTGG
GCCTCCGGCGTGGTCGGTTGCCGGCCAGCGGCCGGCACTACCGGAGCAGCAGGATCAAGC
GAAGATGCGGGAGCAACAGTCCTCGTTTGCGATGAGGGCTGTTGCCGGCCAGCGGCCGGC
ACTACCGGAGCGGCAGGATCAAGCGAGGATGCGGGGGCAACAGTCCTCGCTTGCGACGAG
GGCTGTTGCCGGCCAGCGGCCGGCACTACCGGGGAGCTGACCGGAGCTGGCGTCGTTATC
GCTGGCGCGGCTCCCGCAGGCACGGTGGCGCCGGTGGCCGGGCCACCCGGAGTGGTTTCT
TCCAGCTGCAGGCGCAGTTCCGGCGGAATGCGGATCGCCGCACCGGGGCGCAGCAGCAGC
ACATCACGGCCACGATCCAGCTGGGCGGCTGGCTTCAGTTCGCCGACCAGGAAGGCATGG
GTGTCGTCCGGGCGCAGGCCGGTGATGGTGCCGACCGGGAAGCCGGCCGGGAAGCGGCCA
CCGAGGCCGGAGGTGACGATCTCATCGCCCACTTCCACACCCGCGCTGAGCGGGATGTCG
CGCAGCTCCAGCGTGTCGCCGCGACCGTAGACGATCAGGCGTACGCCGTTGCGGGCCACG
GTGACCGGCACCGCATGGTCGGGGTCGGTCAGCAGCAGCACGGTGGAGGTACCGCCGGTG
ACGCTGATCACCTGCCCCATCAGGCCACCGGCATCGATCACCGCCTGCCCGACGTGCACG
CCTTCGCGGCTGCCGGCGTCGAGCACCAGGCGCTGCTTCACCGGGTCCAGGTCGATATCC
AGGATCGGCGCCAGCTGCACGTCCAGGCCACTGCGCTCGGCCACGTTCAGCAGTTCGCGC
AGCTGGGCGTTGTCCAGCGCCGCGGTCTGCAGACGGGTCAGGCGCGCATTGGCCAGCAGC
AGCTGGTTGCGCAGTTCACGGTTCTCGGTGACCAGCTGGGTGTGGCTGGCTGCGGAATCC
TTGACCTGGTTGCCGAGCTTGCCGGGCAGACCCGCCAGTGCCCACACAGGCTGCACCAGG
CTGTTGGCCTGCTCGCGCAGGCGCGCCAGCCAACCCGCCTGATCGTCAAGGACGATCAGT
GTGATGGCCAACGCAAGATAGGCCAGCAACCGCAGGGGGCTGGCGGCATCACCGGATCGG
GAGGCAACGGGAGGACCGGCGTAGGGCGGCACGGCAACGATTCAACTGGCAGAAGGCGGA
AGGGAAACACGCGGACGCCCCGCCGGTGCCGGCCCGCCATCGCGGCGGGCCGCACCCCGG
AAGGGCGCGGCGGGCAGGAACGGCCGGGACGGCTTATTCCGGCGCAAAGAACTCGTTGCC
GTGCATGTCCACCAGTTCCAGCGCACGACCGCCACCGCGGGCCACGCAGGTCAGCGGATC
GTCGGCCACCTGCACGTGCAGGCCGGTTTCCTCGGAGATCAGGCGGTCCAGGTCACGCAG
CAGGGCGCCGCCGCCGGTCAGCACGATGCCGCGCTCGGCAACGTCGGCACACAGTTCCGG
CGGGGTCTGCTCCAGCGCCAGCTTGACCGCGCTGACGATGCCCGACAGCGGTTCGTGCAG
GGCTTCAAGCACCTCGTTGGAGCTGATCTTGATCATCTTCGGCACGCCCTCGGCGAGGTT
GCGGCCGGAGATCTCCAGCTCCTGCACCTCGGCCTGCGGGTAGGCACAACCCAGCTCGAC
CTTGATGCGCTCTGCGGTGGCTTCACCGATCAGCATGCCGTGGTTGCGGCGCACGTAGTT
GGTGATGGATTCGTCGAAGCGGTCGCCGCCGATGCGGACCGAGGCCGAATAGACGATGCC
GTTGAGCGAGATCACCGCCACTTCGGTGGTGCCGCCGCCGATGTCGATGACCATCGAGCC
ACGGGCTTCGGTGACCGGCATGCCGGCGCCGATCGCGGCAGCCATCGGTTCTTCGATCAG
GTACACGTCACGGGCACCGGCTTCCTCGGCCGATTCCTTGATTGCGCGGCGCTCGACCTG
GGTCGAACCGGCCGGCACGCAGACCAGCACGCGTGGGCTCGGGCGCAGCACGCGCGACTT
GTGCACCTTCTTGATGAAGTGCTTGAGCATCGCCTCGGTGTAGGTGAAGTCGGCGATGAC
GCCGTCCTTCATCGGGCGGATGGTGGTGATGTGGCCCGGGGTACGGCCGAGCATCTGCTT
GGCCTCGGCGCCAACGGCTGCCACCGAGCGGGTGCCACCGATGGCACGGTCCTGGCGCAC
GGCCACGACCGACGGCTCGTTCAGCACGATCCCCTGCCCGCGCACGTAGATGAGGGTGTT
GGCCGTGCCCAGGTCGATGGACAGGTCGTTGGAGAACATGCCACGGAGTTTCTTGAACAT
CTGAGGAAGGAGTCCTGAGGGGTGTCGTGCCCGCCGCGGGATGGCGAAAAAATGGGCAGA
AATCGAGGCCGACAAGCCTAGCAACCCGCCTGCCGCCGAGCAAGGAAAAAACTAGCTGAA
CCCGCGTCTTCACAGGCTTTCGGCCTGATCGGGCATCACCCGGTTCTGGCCCTGAGCGGC
ACCAGCGGGTAACCTTTGCGCCGTCGGGCGCCCAAGGGCGCCGTTTGCTTGCCCGCTGAA
CCGGGCCGGCCCACCCCAAAATTCACCGCATAGGCTTACATCGATGTCCGCTCTGATCTG
TGGTTCTCTTGCCTTCGACACCATCATGGTGTTCCCGGACCAGTTCAAGAATCACATCCT
GCCGGACAAGGTGCACATCCTGAACGTGTCCTTCCTCGTGCCGCGCATGCGCCGCGAGTT
CGGCGGCTGCGCCGGCAACATCGCCTACAACCTGCACCTGCTGGGCGGCCAGCCGATCCC
GATGGGCACCGTGGGTTCGGACTTCGGCCCGTACCGCGAATACTTCGAAGGCCTGGGCAT
CGACCTGTCGCGCGTGCGCGTGATCGACGAGCTGTTCACCCCGCAGGCGTTCATCACCAC
CGACCACGACAACAACCAGATCACCGCCTTCCACCCGGGCGCGATGATGCGCTCCTACGA
GAACCATGTGCGCGGCGTGCCGGGCGTGACCCTGGGCCTGGTCGGCCCGGACGGCCGCGA
AGGCATGATCCAGAACGCGCAGGAGTTCCACGAGGACGGCATTCCGTTCATCTTCGACCC
GGGCCAGGCCATGCCGCTGTTCAACGGCCCCGAGCTGCGCGCCTTCATCGATCAGGCCGA
CTACGTGGTGGTCAACGACTACGAGTCGAACCTGCTGCAGGAGCGCACCGGCTGGGACGA
GAAGGAGATCGTCAGCCGGGTCAAGGCCTACATCACCACCCGTGGCCCGAAGGGTGCGGT
CATCCACACCCCGGAAAAGAGCTACGACATCCCGCCGGCGCACGAGCGCCGCGTGGTCGA
TCCGACCGGCTGTGGCGACGCCTTCCGCGCCGGCCTGATCTACGGCATCCAGAAGGGCTA
CGACTGGCTGACCATCGGCCGCATGGGCAACCTGATGGGCGCGCTGAAGGTCGAGCACCC
GGGCACGCAGAACCAGCGCTTCACCTTCGATGAGTTCAACGAGCAGTTCAAGCAGCAGTT
CGGTTACGCGCTGGGCGCGTAAGCCGAACTGCCCGCGCATTCCACCTTGTCCCCGCGCCT
TCGGCGCGCCCTCTTGAACAACAAGGGGGCTTTCCACCCGATGCGCTGCTGGGAATGCTG
TTGGTAGGTGTCGACCTTGGTCGACACTGCCGGCCAGCGGCCGGCACTACCCCCTCTGCT
GCCAGGCCGCCAGCCTGGCCACGGGTGTTCTGGTAGGTGTCGACCTTGGTCGACACTGCC
GGCCAGCGGCCGGCACTACCCCTTCTGCCAGGCCGCCAGCCTGGCCACGGGTGTTCTGGT
AGGTGTCGACCTTGGTCGACACTGCCGGCCAGCGGCCGGCACTACCCCTTTTGCTGCCAG
GCCGCCAGCAAGGCGCGGCAATCGGCGAAATGCCAGTCGGCCCGGCCCGGCCATGGGTTC
TCCGGCAGGTTGACCAGCACGGTGTGGGCGCCCGCGGCACGACCGCACTCCAGGTCGTAA
GCGTGGTCACCGACCATCACCGCGTGCGCAGCCCCGATGCCCCAGCGACGAAGATGCTGC
TGCAGGCCATCCGGCGAGGGCTTGGGCACCGCTTCATCGCGGCCGATGATGTCGGCGTCG
TCGAACAACGCCCCGACCCCGATCGCCTCCAGCGTCAGCTTCGCCAGCGCATGGTCGTTG
CGGGTCAGGATGCCCAGTCGGCAACCCGCCGCCGCCAGCGCGCGCAGCAGCTTCACCGCC
CCCGGCGCTGGCAGCGCGTCCTCGGCCAGGGCGCGCTCGTGATCCAGCAGCCACGCGCGC
TTCGCCTGCGCCGGTGCGTCGGGCAATGCCGCGATATGGTCGAGGATGTCTTCCTCCGCG
GCGATCTCCAGCGCGCGGCGGATCGCGGCGAAGTCATGCACGGCCACCGTCAGTGTGCCG
TCCATGTCGAACACCCAGTGCCGGATCGCGGACAACGCGTGCACTGCGCTGCCCGTCGCA
CCCCTCACTGCCACCATTGCGGCATGCGGCTGGCGTCGACACCGCCGGTTTCGAACACGG
CCGTGCGCGTGCTACCGGCCTTGATCGGGAACTCGATGCTGATCGACTTGCCCTTGCGCG
CCAGCTTCCACAGTGCCTTCTGATCGGTGATGAACAGGGCGATGGCTTCATCGGTCTTCG
GGCGCCAGGCCGCCATTGGTACCGGCTTGCCGTCGTCCACGGTCACTTTCACCGTGCACT
GCGGGCAACGGAAATCGCCGGCCTGCAGCACCAGGTAGGCATGCCGCTTCCACTCCGGAT
GATCGCGGAACACCAGCTGCACCGGTTTGGCGCCGCTGCCATCCACGTCCACCCGTTCCT
TGCTGTAGATCTGCGCCGAGACCTGGTTGCCCTTGCTGCCCACCGGAATCTGGTTGTACT
GCCATAGCCCCTGCATGCGGCGCAGGTCGCGCGCGGCATCGCCCTTGGCCTTGACCTCGT
CGAAGCCTGCGGCGATGCGCTCGGCGGCGGCGGTGTCCTTGTACTGGTCCAGCAGCGAAG
CACCATGCAGGCGCGCGCGTTCCCAGTCCTGCGCGGCCACGGCCATGTCGTACTGCTTGG
CCACGTCTTCGGCCTTGGCCTCCTTCTGTGCCTGCGCGGCGGCCGCAGCGGCTTCCTGCG
CCTTGCGCTCCTCTTCCGGGTTGCTGCAGGCGGCCAGGGCCAGGGTGCAGGCGGTGAGCA
GGATCAGTCGTTTCATGGCGGAGGTCCTATGCGAGTGCATCCCGATTCTATCGGCAGCGA
AAAGCGGATACACCAACGGCGGGTTTCCCCGCCGTTGGTGGTGAAGCAGTGACCGGTTGC
CAGCCAGCGGCCGGCACTACCGCTTACTTGGCTTCAGCCTTGGCCAGCATGTCCTGGACC
GAGGCGGTGGTGATCGGGTGGTAGCCCGGCTTGGCCTTTTCGAAGGCCTGCTTGGCCAGC
TCCAGACCCTTCGGGGTCTTCACCAGTTCGGCGTAGATCGGCAGGATCAGCTTGCGACGG
CCGACGCGCTCGATGAATGCAGCCGCCCCTTCATTGGCCTGCTCGTAGCCGCTGCGGATC
GCCAGCGGGTACCAGCGCATGGCGATCTCGCCATTGGGGGTGCCGGTGAAGTGGAAGGCC
TTGTCCAGCGTGGCCAGCTTGTCCAGCGGCTGGGTCGCACCGAGGCCGTCGATGAAGCGC
ACCCATTCCTGGGTGCTCCAGTCGGCGATGACCTGGCTGCTGGGCACGGTACCGGCGCTG
GCGAATGCGATGCGCGCGGTATCGACGCTGCTGAAGTTGCGCGACTGCGCCTTGGCCGCG
AACGCCGGGATGCCCGGCTCGTCCAGCCACGCCTTCAGTTCGGCCTCGGTCACGGCCGAC
GGATTCTTCGGCAGCAGGTTCTTCTTCATGTACGCGACGAACTGGTCGGTGTTCGCGCTC
TGGAAGGCGTGGTCATCGAACCAGCCCCGCAGGAACGGATCGAAGGTCTCGCGGCCGAAG
CGCTGTTCCAGGAACTCCAGGAACCACGAACCCTTGACGTAGGCGACCTGGCTGAGCGCT
TCATCGGGGTCACGCTCGTTCAGCGGCGGCAGCGCCAGTGCCTGGTCGGCCGGGCTCATG
TCCTTCACTTCGGCCAGCAGGTCGGTCTGGTCGATCTGCTTCTCCATCTCGGCCATCTCC
TTGCCGTACAGGGCTTCGGTGATGCGGCCCTGGACGTAGGTGGTGAAGCCTTCGTTGAGC
CAGATGTCCTTCCAGCTGGCGTTGGTCACCAGGTTGCCCGACCAGCTGTGCGCCAGTTCG
TGGGCGACCAGCGAGACCAGCGACTTGTCGCCGACGATCACGGTCGGGGTGGCGAAGGTC
AGGCGCGGGTTTTCCATGCCGCCGAACGGGAACGACGGCGGCAGCACCAGCATGTCGTAG
CGGCCCCAGCGGTATTCGCCGTACAGCTTCTCGGCGGCACCGATCATCTTCTCGGTGTCT
TCGAATTCCTTGGCGGCCTTGTTGACCATGGTCGGCTCGGCCCAGACGCCGGAGCGGCCG
GAGATCGGCTCGAACACCAGGTCGCCGGCGGCGATGGCCAGCAGGTAGGACGGAATCGGC
TGCGGCATCTTGAAGGTGTAGTCACCATCACGCGCGGCCTTCGGATCGTTGTCGGCGCTC
ATCAGCACCATCACGTCCGGGCGCGAGACCACGTGCGCGCTGTAGGTGAAGCGCACGCTC
GGGGTGTCCTGCAGCGGCACCCAGGAGCGGGCATGGATGGCCTGCGACTGGCTGAACATG
AAGGGCAGCTTCTTGCCCTCGGTCATCGACGGTGCCAGCCACTGCAGGCCCGATGCGGTC
GGCGCGGTGTGGTAGGTCACTTCCACCTTGGCCGGCTGTTCCGGGGCCTCGATGGTCAGC
TTGCTGCCGAACACCTTGTCAGCGGCGGCCAGCTCGAACTTCAGCGGGCTGCGCGCGCCA
TCGGCGGCGACGGCCTCGACCTTGGACACGGTCAGCTCGCGGGTGTCGAGCACCAGCTGC
CTGGCGTCCTTCTGCTTCCATTCCAGGGTGTAGGTGGCGGTGCCGCCAATCTGCTTCTGG
TCGAAGTCGAGCTTCAGATCCAGCGCGATGTCCTTGATGACGACCTTGTCCGGCTCGGCG
TACGAGCTTTCGTCGTGGCTGCGGTTCTCGGCGTTCACGGGGGCGGCAGGGGCCTTTGCG
GCAGTCGGGGCGGCGGCGGGCGCGGCCGCCTCCTGGGAGCAGCCGGCGGCCAGGGCCACG
GCCAGCGGAAGGAGCATCAGCGGATTACGCATGAATCGGGACCGTTACGGGGATCAAACC
CCAATGGTACCTCCCTCCGGCCCGGCAGGCGTTGCGCGGTGCGGGGTAATGGCAGGCAAG
CCGATCCTGCGCCTCGGGCGCATGCCAACCAAGGCTGGCATCTACAGGCAGGTACCAACC
TTGGTTGGCACGGACCCATCAACGCATGCAGCAGGCCCGCGCCGACCAAGGTCGGCACCC
ACCAGAGCGCATCATCGCAGCGGGCGAGCACCAACCAAGGTTGGCACCCACCAGAGCAGG
GCTTACAGCTTGTAGCCGGAGTGGATCGAAACGATGCCGCCGGTCAGGTTCTTGTAGTGG
CAGCGCTCGAACCCGGCCTGCCCCATCATCGCCTTCAGTTCATCCTGCGGCGGGTGCTTG
CGGATGCTCTCGGCCAGGTACTGGTAGCTGTCCGAGTCATTGGCGAACAGCTTGCCCAGC
TTCGGCAGGATCTTGAACGAGTGGAAGTCGTAGATCGGCTTGAACCAGTCCGCGGTGACT
TCGGAGAACTCCAGCACGCGGGCCTGGCCGCCCACCTTCAGCACGCGGTACATCTCGCGC
AGGCCAGCGTCCTTGTCGGTCACGTTGCGCAGGCCGAAGGCGATGGTGACCAGGTCGAAG
CTGTTGTCCGGGAACGGCAGGGCCTCGGCATTGCACTGCACGTAGTCCAGGCCCAGCACC
AGGCCGCGGTTGGTCAGGCGGTCACGGCCGACCGACAGCATGCCGGCGTTGATGTCGCCC
AGCACCACCGAGCCCTCGGCGCCTACGCGCTCCTTCAGCAGGGCGGCGATGTCGCCGGTG
CCGCCCGCCAGATCGAGCACGCGGTCGCCCGGCTTCACCTGCGCGGTGGCCACGTAGTAG
CGCTTCCACGCCCGGTGCACGCCCAGGCTCATCAGGTCGTTCATCAGGTCGTAGTTGCGC
GCGACCGAGGTGAACACCTGGCCGACCAGCTTCTGCTTGTCCTTGGCGGCGACGTCGCGG
AACCCGAAATGGGTGGTACCGGCTTTGTAGGGGGATTCGCTCATGGCCCCGATTATCGCA
CCGCCGGGGGCCAGCGGCACCCCCTGCCCGTATCATGGCGGGCCACGACTTACCGGAGCC
CCGCATGATCACCACGCCCGACTACCAGGCCCTGCTGCAGACCGCCATCGCCGAAGCCCG
CCAGGGCCTGGCCGAGGGCGGCGTGCCGATCGGCGCGGCCCTGTACCACAACGACGGCCG
CCTGCTTGGCTGCGGCCACAACCGCCGCGTGCAGGAAGGCGACCCGTCGGTGCACGGCGA
GACCGATGCGTTCCGCAAGGCCGGCCGCCAGCGCCGTTACCAGGACACGATCATGGTCAC
CACCCTGGCACCGTGCTGGTACTGCTCGGGCCTGGTGCGCCAGTTCAACATCGGCACCGT
GGTGGTGGGCGAATCGCGCACCTTCCAGGGCGGCATCGACTGGTTGCGGGAAAATGGCGT
CAACGTGATCGACCTGGACAGCCAGGAATGCGTGGACCTGCTGGGCGGCTTCATTGCGCA
GCACCCGGAGATCTGGAATGAAGACATCGGTGAATGATCACCACGCAGTGTCCTGTTGAA
CCCGTTTAATGAACGCTTCAGTGCCGGCACGCCCTAGTGCCGGCAGCGTTTGCGGCCATT
GCCGTGAACCAGTGCACAGTCAGCTGCGCAACGTGCACACGCTGCGATAACACCCCGCCC
GGCTGCCGCGCCTAGGGTGGGGTTACCGGGACTTCTTTCCCCGGCGGAGCCAGCCATGTG
CGCGCACGCCGTACGACCTGCACCAGACTCGATCCTCGACCCGATCCGCGAACGCCTGCA
GCGGCAATATGCACTGCACCGGCGCGGCGCGTTGTTCTGGACCGCCTACCAGCGCATGCA
ACTGGAGCTGGTCCGTCGCCATCCGCTCGACCACGAGCGCCTGTGCAACGCGATGGCCAC
CCTGGCCGAAGATCTCGGTGCCGTCGAGCACGCGCAGTTGATTGGACATGCCAACGCCAG
CTCCACATCGTGCTGACGCGGCATGCACCGCCACATACGCCACACTCCGATGAACCCCCA
CTCCCTTTCCACTCAACCGAACTGGATTGTCATGCACGCTGAAGTCCCCACCATTCCTCC
GGTCATCAACGTTGACGCCGAGCTGGATCACTGGCGCCGCCAACATGCCGAAGGCGCACT
GCCGCACAACTCGTTCGGCTCGTACGTGCCGTGGATCAAGTTTGCCTGCGATTCGCTGAT
CACCCAGCCGCGCGCCAGCGAGGCCGAACGTGACGAGATGTTCCAGACCCAGTACGCCCT
GCAGATCATGCCGCGACTGAGTGAAGCCCAGGCCCGCGAATTCGTCGACCGTTGCTGGCA
GCACGTCTACCAGAGCAGTCCGGTGCGCAGCCTGCAGGCACCGCGGCTGCAGCGCATGCG
CGCCTGACCGCCGCTGCACGGCGCCTGCACGGGCCACTGCCGATCATCCTCGTCACCTGA
GTGGGACGACGACGATGAAAGTACGAAACCTGTTCAATACGATCGCCAAGAAGGCCGCGG
CCGCCACCGGCTCACCGTGGACCTTCCTGGCTGCAGTAGCGATCGTGGTGATCTGGGGCA
TCAGTGGCCCGGTGTTCGGTTTCAACGACACCTGGCAGCTGGTGATCAACACCGGCACCA
CCATCATCACCTTCCTGATGGTGTTCCTGATCCAGCACACGCAGAACGCGGACACCGCCG
CGATGCAGATCAAGCTGGACGAGCTGATCCGGGCGACGGCCGAAGCCAACAACGAACTGT
TGGATCTGGAAGAACTGGACGAAGCGCGCCTGGAAGAGATCCGCGCCGAGTACGAGCAGA
TGGCGCGCGAAGCCGGCGATGCGCTCGCGCGCGTTCGCGCCTGCCATGCAGCGCGGCGCG
ACGATGAAGCGGTGTAGCAGGTCCTGAAATGACAATGCCGGCCAGCGGCCGGCACTACCA
TCGATCATCAAGGTAGAGCCGGCCGCTGGCCAGCTGTCCTTCAGCTGCGCTCGTGCCAGC
CACCGCCCATCACCTTGTACAGGGTGATGCGGTTGGCCTGCTGCGCCAGCTGCGCCTGCA
GCTGGGTCTGTTGTGCGTTGTAGGCCGTACGCCGCGCATCCAGCAGGGTCACGAAGCTGT
CCAGGCCCGCGTCGTAGCGCGCCTGCGACAGGCGGTTGGCCTGTTCGGCCGCTTCCACCA
GGCGCTGCTGTGAACTCACCTGCTCGTCCAGGCTGACATTCAACGCCAGCGCATCGGCGG
TTTCGCGGAAGCCCACCTGGATCGACTTCTCGTACTGCGCCAGAGCGATATCACGATCCG
CGTTGGCGATGGCCAGGTTGGCGCGCAGCTTGCCGCCCTGGAAGATCGGCAGCGTGATCT
TCGGCAGGAAGCTCCACACGCGCGTACCGCTGTCGAACAGGTTGGACAGTTCGCTCGAAC
CACTGCCGATGCTGCCGGTCAGCGAGATGCTCGGGAAGAACGCCGCGCGTGCCGCACCGA
TATTGGCGTTGGCCGCCAGCAGCTGGTGTTCGGCGGCCATGATGTCCGGGCGCTGCAGCA
GCACGTCGCTGGGCAGGCCGGCCGGCGGCGGTGCCAGTGCAAGCAGCTGCGGCTCGATGC
TGTCCGGCAGCAGCGCCGGATCCAGCTGGCCACCGGCCAGCAGCGCCAGCGCGTTGCGGT
CCTGGGCCAGCTGGCCACGCAGGCGTGCGGCGTCCGTACGCGCGGTCTCGACCAGGGTAC
GGGTCTGGGTCAGCTCCAGCGCCGAACTGCCACCACGTTCGTGGCGGGCCTCGGCCAGGC
GCAGCGAATCCTCGTAGGTCTTCAGCGTGGCATCGGCGATCTTCAGCCGCTGCGCGTCGG
CACCGTAGGTCAGCCATGCGGTGGCCGTCTCGGCCACCAGGCTCAACTGCGCGTTGCGGC
GGTTGGCGGCGACGGCGAAGTACTGCTGCAGCGCGGCTTCACTGAGATTGCGCACGCGGC
CGAACAGATCCAGCTCGAACTCGGCCACGCCGACACCGGCGGTGAACTGTTCGTTGACAC
CGGCGTCGGTGCCCTGGCGCTGCATCTGGCCGGTAACGGCCACGCCGGGCACGCGATCAG
CGCGCTGCACACGGTACTGGCCGCGCGCGCGCTCAACGTTGAGCACGGCCACGCGCAGAT
CGCGGTTGTTCTGCAGCGACTGGTCGATCACCTGCTGCAGGCGCGCATCGGTGAAGAAGT
CGCGCCAGCCGACGGCGGCGACATCGGCCACCTCGCCCTGCGCGGCCTCGGCCGGCCACT
GCGCCGGGATCGCCGGGGCGACAGCGGTGTTCTTCGGCACCAGGGTGGAGCAGCCGGCGA
GCGCGAGCACAGCGGCAATGGAAAGGAACAGGGATGCACTTTTCATGGGAATGACTTCCA
TCGGTACTGCCGGATGGCAGGAGGTCATGCCGGCCAGCGGCCGGCACTACCGTTTCGACA
ACGCCAGCCTGAGGCCGGCATGACCGCTACAGGTCACGTCGTGGATTTGCGCTTGAACAC
GCGCTGGACCACCACGAAGAACAGCGGCACGAAGAACACGCCGAGCACGGTGCCGACGAT
CATGCCGCCGAGCACGCCGGTGCCGATCGCCTGCTTGGCGCCCGAACCGGCACCGGTGGA
GATCGCCAGCGGTACCACGCCCATGCCGAAGGCCAGCGAGGTCATCACGATCGGACGCAG
GCGGTCGCGCACGGCATGCATGATCGATTCGATCAGGCCTGCGCCCTTCTCCAGGTTCTC
TTTGGCGAACTCCACGATCAGGATCGCGTTCTTGCTGGTCAGGCCCACCGTGGTCAGCAT
CGCCACCTGGAAGTAGATATCGCGTTCCAGGCCCTTGAAGGTATTGGCCAGCACCGCGCC
GAGGATGCCCAGCGGGGCCGCCAGCAGCACTGCGGTCGGCACGCTCCAGCTTTCGTACAT
CGCGGCCAGGCACAGGAATACGATCATCAGCGAGAGCGTGTACAGCAGTGGCGTCTGCGA
GCCAGCCTGGCGCTCCTGGTACGACATCGCCGTCCATTCGATGCCGAAGCCCGCCGGCAG
CTGCTTGGCCAGCTGTTCGATCTCGGCCATGGCATCACCGGAGGCGACACCCGGGGCCGG
TTCGCCCTGGATTTCCATGGCCGACACACCTTTGTAGCGTTCCAGGCGCGGCGAACCGTA
ATCCCAGTGCTTGGTGGCGAAGGCACTGAACGGCACCATTTCACCCTTGTCGTTCTTCAC
GGACCAGAGATCGAAGTCCTCCGGCACCATGCGGAACGGCTGGTCGGCCTGCACGAACAC
ACGCTTGACGCGGCCACGATCGACGAAGTCGTCGATGTACGAGCTGCCCCACGCGGCGGC
CAGCGTGCCGTTGATCTGGTCGATCGACAGCCCCAGCGAGGTCGCCTTGGCCGCGTCGAT
GTCGATGCGGAACTGCGGCGTGTCCTCCTGGCCGTTCGGGCGCACGTTGGCCAGCTTCTT
GCTGCCGGCGGCGAGGCCGAGCAGCTGGTTGCGCGCGGCCACCAGCGCCTCGTGGCCCTG
GCCGCTGTTGTCCTTCAGGAAGAAGGTATAGCCCGAGGCGGTGCCCAGTTCCGGGATGGC
CGGCGGCGGGAAGGCGAAGATGAAGGCATCCTTGATCTGGCCCAGGGCCGCCATCGCGCG
TCCGGTGATCGGCATCACGCCATTGTTGGCGTCACGCTCGCTCCAGTCCTTCAGCTTGAC
GAATGCCATGCCGGCGTTCTGGCCCATGCCGGCGAAGCTGAAGCCCTGCACCGAGAACAC
CGAGTCCACCGCATCCTTCTCGTTCTGCAGGAAGTGGTTTTCCAGTGCCGCGATCGATTC
CAGCGTACGTTCCTGGGTGGCACCCACCGGGGCCTGCACCAGCGCCATCAACACGCCCTG
GTCTTCGTTGGGCAGGAATGAGCTGGGCAGGCGCACGAACAACACGCCCATCAGCACGAA
CAGCGCCGCGACGATGCCCATGAAGCGCCACGGGCGATGGATGATGCCGCGCACGCCACG
CTGGTAGCTTTCGCTGGTGCGGTCGAATCCACGGTTGAAGCCATTGAAGAAGCGACCGGC
CAGGCCGCGGTGGGCGACGTGGTGCTCACCCTTCTTCAGCGGCTTGAGCATGGTCGCGCA
CAGCGCCGGGGTCAGCACGATCGCGACCAGCACCGACAATGCCATCGCCGAGACGATCGT
GGCCGAGAACTGGCGGTAGATCACGCCGGTGGAGCCACTCATGAAGGCCATCGGCACGAA
CACCGCCGACAGCACCAGGCCGATGCCCACCAGCGCGCCGGTGATCTGGCCCATCGACTT
GCGGGTCGCCTCGAGCGGCGACAGTCCTTCCTCGGACATGATGCGCTCGACGTTCTCAAC
CACCACGATGGCATCGTCCACCAGCAGGCCGATCGCAAGCACCATCGCGAACATGGTCAG
CATGTTCACCGAGAAGCCGAGCATGGCCAGCACGCCGAAGGTACCCAGCAGCACCACCGG
CACGGCGATGGTCGGGATCAGGGTGGCGCGGAAGTTCTGCAGGAACAGGTACATCACCAC
GAACACCAGCACGATCGCTTCGATCAGGGTCTGCACCACGCCCTTGATCGAAACGCGCAC
GAACGGGGTGGTGTCGTACGGAACCTCGGCCTTCAGCCCGGCCGGGAAGAAGCTCTTCAT
GTCTTCCAGCGCAGCATTCACGCCGGCGGCGGTATCCAGCGCGTTGGCGCCGGTGGCCAG
GGTCACCGCCAGGCCGCTGGCCGGCTGGCCGTTGTAGCGGGTGACGAAGTCGTAGGACTC
GGCACCCAGCTCGACGCGGGGCGACATCCCCCAGGCGCAGCTCGGCACCGTCCTGCGCAC
CGCGCACGATGATGTTGCGGAACTGTTCCGGGGTCTGCAGGCGCGACTGCGCGTTGATGG
TGGCGTTGAGCTGCTGGCCCTTGATCGACGGTGCACCGCCAAGCTGGCCGATGGCCACCT
GCGCGTTCTGTGCCTTGATCGCTGCGGTCACTTCCGCAACCGACAGGCCATAGGTATGCA
GCTTGTTCGGATCCAGCCAGATGCGCATGGCGTACTTGCCACCGAACACCTGGATGTTGC
CCACGCCCGGCACGCGGCTCAGGCGATCGACGACATTGGAACCGACGTAGTCGGCGATGT
CGTTGGCATCCATGCTGCCGTTCTCGGACACGAACGCGATGACGTTCAGGAAGCCCGAGC
TGGACTTGGCCACGTTGATGCCCTGCCGCTGAACTTCCTGCGGCAGCAGCGGCATGGCCA
GCTGCAGCTTGTTCTGCACCTGCACCTGGGCGATGTCCGGGTTGGTGCCGCTCTCGAAGG
TCAGGGTGATGGTGGCCTGGCCGTTGGACGAGCTGTTGGAGGAGAAGTAGATCAGGCCAT
CAAGGCCCTTCATGTTCTGCTCGATGATCTGCGTCACCGAGTCCTCGACCACCTTGGCCG
ATGCACCCGGGTAGGTGGCGCTGATTTCCACCGCCGGCGGTGCGACGTTGGGGTACATCG
AGACCGGCAGCTTGAACAGGGCCAGGCCGCCGGCGAGCATGATGATGATGGCGATCACCC
ACGCGAAGATGGGTCGATCGATGAAAAAGCGTGCCATGGGGTTCTCCGCTTACTTCGCGT
CGCCGGCCGGGGCGGCAGGCTGGGCGGCCGCTGCCGGCTTGGCCGGAGCAGCGCCCTTCT
CGGTGGCCTTGACCGGCATGCCGGGGCCGATCTTCTGCAGGCCTTCGACGATGACCTTGT
CGCCGGCCTTCAGACCGTCCTCGACCAGCCACTTGTCGCCGACCGTGCGGCTGACCTTGA
CCGGGCGCACTTCGACCTTGTTGTCCTTGCCGACCACCATCGCGGTGGTGTCGCCCTTCG
GATCGCGGGCGATGCCCTGCATCGGTACCAGCACCGCATCGCTGCGCACGCCGCCGCCGA
TCACCGCGCGCACGTAGGTGCCCGGCATCAGCAGGCCGTCCGGGTTGTCCACCTTCACGC
GCAGGCCGAAGCTGCCGGTGGCTGGATCGACGCTCACTTCAGAGAACTCCAGCGTGCCCT
TGTGCTCGAAGGTGCTGCCGTCTTCCATCAGGATGCTGACCGGCAGCGTCTGGTTGTCCT
GCAGGCGGCCGGCAGCCAGTTCGCGGCGCAGCTGCAGCAGCTCGGCCGAGGACTGGGTCA
GATCGACGTAGATCGGGTCCAGCTGCTGCACGGTGGCCAGTGCATTGGCCTGGCCGGCGC
TGACCAGCGCACCCTGGGTAACGCTGGACTTGCCGATGCGGCCGCTGATCGGCGCGGTGA
TGCGGGCATAGCCGAGGGTGACGTTGGCCGCGTCCAGCGAGGCCCTGGCGGCACCGACAT
CGGCCTCGGCCTGCTTCTGCGCGGCCACGGCGTTTTCCAGATCCTGCTGGCTGACCGCGT
CGACCTTGGCCAGCTCGGTGATGCGCTTGGCGCTCAGGCGCGCGGCGTTGGCCGTGGCTT
CGGCGCGGGCCAGCTGGGCGCGGGCGCTGTTGGCCTGGGCGCGGTAGCTGGCGTCCTCGA
TCTGGTAGAGCGGCTCGCCGGCCTTGACCATGCCGCCTTCGGTGAACAGGCGCTTGGCAA
CGATGCCGTTGACCTGCGGGCGCACTTCGGCGACCAGGAAGGCGTTGGTACGGCCCGGCA
GTTCGCGGGTCAGGCCCACGGTCTCGGACTTCAGCGTGACCACGGTGACGTCACCCGGGC
CCTGCTCGGGGGCCTGGGGTTGGCCGCCGCAGGCAGCCACGGCTGCGGCGATGGCCAGCG
ACAGTGCAAAGGGTCGGATTCGGCTCAGCAACATGACGGAAAGGCTCTTGAAGGAAAGGA
TCTCAGCCGGCGCTGATACGGCGGACCCTTCGACCGGTAAAGGTGAAGACCGTGAGAACA
GCGCCCACCCGGGTGGAGCGGGAGCCGGACCGGCCTGCCACGCACACGACGGGAATGATG
GGAGCGAAATATACATACATGCTTGTTTGTAAACCGGTACAATTCAGCCACGTTTCACCC
GCACTCGTACCTACATGGCCCGCAAGACCAAAGAGGAGACCCAGGCAACCCGGGAAGGCA
TCCTTGACGCCGCCGAAGCCTGCTTCCATGAACACGGCGTGGCCCGTACCACGCTGGAGA
TGATCGGCGCCCGCGCCGGCTATACCCGTGGCGCGGTCTACTGGCACTTCAAGAACAAGA
GCGAGGTGCTGGCCGCGATCGTCGAACGGGTGCACCTGCCCTTCATGCAGGAACTGGAGC
GCACCTCCACCGACCAGCGCGACACCCCCGTGCACGACCTGCGCGCGGTGATGATCCACT
CCTTCATCGAGCTGTCCGAAGACGAGCGCCTGCGCAAGACCATGGAGATCATGCTGCGCA
GCGATGCCTCGGCCGACACCAGGGTGCTGACCGAAATGCAGCAGGCCGGATTCCGCGATG
CGCTGGACCGGATGGAGCGTGCCCTGCGCCGCGCCCGCGATCTGGGCCAGCTGCGCGAAG
GCGCCGACCCCAAGATTGCCGCGCGCATGCTGCATGCCACCGTGCTGGGCGTGCTGCACG
GGGCGATGGTCGAACCGGACCTGATGGACCTCAAGCGCGACGGCATGCTCGCACTGGACA
TGACCCTGGCCGCTTACGTGAAGGACGGCGTGTTCGTGCCGGGCACTGTGCCCGAGCCGC
TGCCCGAAGCGTGAGTGGCGCTGCTGCCGCCACCGCCGCGCCCATCTGAGGACAGCCCCG
TGATCCTGGACAACGTGATGTGGGGCTTCATCGGCTGTGGCAGCGTCACCGAGAAGAAGA
GCGGCCCCGCCCTGGCCAGTACACCCGGCTCACGGGTGGCAGCGGTCATGCGCCGCAATG
CGGCATTGGCCGAGGATTATGCGCGGCGCCACGCGATTCCGCGCTGGTACGCGGACGCCG
ACGCACTCATCGCCGATCCGGAAGTGAACGCGGTGTACGTCGCAACGCCGCCCTCGACGC
ACATGCAATACGCGCTGCAGGCGATCGCCGCGGGCAAGCCGGTCTACATCGAAAAGCCGA
TGGCCATGGACCACGACGAGTGCCAGCGCATCATCGCGGCCAGCGCCCGCAGCGGCGTGC
CCGTGTTCGTGGCCTACTACCGCCGTGCCCTGCCCCGCTTCGCACAGGTGAAGCAGCTGC
TGGACAACGGCGCGATCGGAACGCCGCGCAGCGTGCGCGCCATCCTGCATCGGCCGCATT
CGGCGAATGCCGCATCGCCCGACTTCTGGCGGACCAATCCGTCGATCGCCGGCGGCGGGC
TGTTCGTCGATCTGGGCTCGCATACCCTGGACCTGCTCGACCATCTATTGGGGCCGCTGA
GCGACGTGCGTGGCCTGGCCAGTTCGCTGACCGGCGCCTACGCCGCCGAGGACAGTGTCT
CGATGTGCTTCCGTACCGGCAGCGGGGCGCACGGCATCGCGCAATGGAGCTTCTGCGCGT
TCCGCCGCCAGGATGAGGTCGAGATCACCGGCGACCGCGGGCAGCTGCGCTTTGCCACCT
TCGAGGACGTTCCAGTGGTTCTGGAGACCGAAGCGGGCATGCAGGCATTCGACATCCCGA
ACCCGCCATCGGTCCAGCAGCCATTGATCGCCTCCCTCGTGGACGAGCTGCGCGGCAACG
GCCGTTCGCCCTCGAGCGGCATCAGCGCCGCCCGCACCAGTGCGGTGATCGACCAGGTGC
TGCGGGACTACCGCACCCGGCAGTCGCGCTGACCGCACAAGAAAATGGCCGCCCTGCGGC
GGCCCTTTCTGTTGCAGCGGGCGGGGTCAGAGCCCTCGCTGGGGCGAGGGATCCGACCCC
AACGGGCATTACAGGATGTAGCGGCTCAGGTCCGGGTCCTGCACCAGCTCACCCAGGTGC
TTGTCGACGTAGGCGCTGTCGATCGCCAGGCTTTCGCCATCGCGGTCCGGTGCCTCGTAG
CTGAGCGAATCCAGCAGGCGCTCCAGTACCGTATGCAGGCGACGGGCACCGATGTTCTCC
TGGCGCTCGTTCACCTGGAAGGCGATTTCGGCCAGGCGCTCGATGGCGTCGGCGGTGAAG
CTGACCTTGACGCCCTCGGTAGCCAGCAGCGCCTCGTACTGCTTGGTCAGCGCGGCCTTC
GGCTCGGTCAGGATGCGCACGAAATCACCCTTGCTCAGCGCACCCAGTTCAACGCGGATC
GGGAAGCGACCCTGCAGCTCCGGAATCAGATCGCTGGGCTTGGCCAGGTGGAACGCACCG
GATGCAATGAACAGGATGTGGTCGGTCTTGATCGTGCCGTACTTGGTGGACACGTTGGAG
CCTTCCACCAGCGGCAGCAGGTCGCGCTGCACGCCTTCGCGGGAGACATCGCCGCCGCCC
ACGTTATCGCCACGCTTGGCGACCTTGTCGATCTCGTCGATGAAGACGATGCCGTGCTGC
TCGCAGGCCTCGATCGCCGCAGTGCGGATATCGTCCTCGTTGACCAGCTTGCCGGCCTCT
TCTTCGATCAGCAGCGGTCGCGCGGCCTTGATGGTCAGCGTGCGCTTGTGCGCCTTCGCG
CCGCCGCCAAGGTTGGCGAACATCGACTTCAGCTGCTGGCCCATTTCCTCCATGCCCGGC
GGGGTCATGATGTCCATGCTGACATTGGCGGCCAGGTCGAGTTCGATCTCGCGCTCGTCC
AGCTCACCGTTGCGCAGCATCTTGCGGAACTTGATGCGGGTCTCGTTGTCCTGCGCCGAC
GGTTCGTTGCGGGCGACTTCCGGATCGAAGCCGATGCCACCGCTGCGGCGCGGCAGCAGC
GCATCGAGGATGCGGTCTTCGGCGCGTTCCTCGGCCTGGGTACGCACGCGCACCTTGGCC
TGTTCGCGGTAGAGCTTCACTGCGGTATCGGCGAGGTCGCGGATGATCTGCTCGACGTCC
TTGCCGACGTAGCCGACTTCGGTGAAGCGGGTGGCTTCGACCTTCACGAACGGCGCGTTG
GCCAGCGTGGCCAGGCGACGCGCGATCTCGGTCTTGCCAACGCCGGTCGGGCCGATCATC
AGGATGTTCTTCGGCATCACTTCATTGCGCAGCTCAGGCACCAGCTGCATGCGGCGCCAG
CGGTTGCGCAGGGCGATGGCCACGGCGCGCTTGGCGTCGTGCTGGCCCACGATATGCCGG
TCCAGTTCCTGCACGATCTCGCGCGGGGTCATGGTGGCAGAGGAAACTTCGATCTTCGAC
ATGGATGTGCTCACGAATTCGTTGTCGGTCGCGCCGGCCGCTGGCCGGCAACCAGGCACG
CGTGTGGGGGATCATGAGGTTGCCGGCCAGCAGCCGGCGCGACCCTCAGAGTTCCTCGAC
CACCACGTTGCGGTTGGTGTAGATGCAGATATCGCCGGCAATGCCGATCGCTTCGCTGGC
GATGGTGCGCGCATCCAGTTCGGTGTGTGCCATCAACGCGCGTGCAGCCGACAGCGCATA
GGAACCACCCGAGCCGATGGCGATGATGCCATCCTCCGGTTCGATCACATCGCCGGTGCC
GCTGATGATCAGCGAGGTTTCCTTGTCGGCCACGGCCAGCAGGGCTTCAAGCTTGCCGAG
GCGGCGCTCGGTGCGCCAATCCTTGGCCAGCTCGACCGCAGCGCGCTGCAGCTGGCCGTG
CTTTTCCAGCTTGGCCTCGAACAGCTCGAACAGGGTGAAGGCATCGGCGGCGGCACCGGC
AAAGCCGGCCAGCACCTGGCCATCACGACCGAGGCGGCGCACCTTGCGCGCATTGCCCTT
CATCACGGTGTGGCCCAGCGTGACCTGGCCGTCGCCGGCAATGGCCACGTGCTCGCCGCG
ACGGACGCAGACGATGGTGGTGGCGTGGAAAACGTTGGGATTCTGACTGGGGTCCATGCG
GCCTCCGATAGCTGTTCCCGGGACATGGGGACAGCGCCGGGTGCGATCAAGCCTGTGCGG
ATGGCTGCCGTTCAGCGCTTGGCGTGCGACGGCCGGTCCGGATTGGGCTCGATGCCCCAG
GCGATGTACCAGTCTTCGCCCTGCGTCTCGATCGGATGCTGGGTGCGACCGGAGCCATTG
CCACAGGCCAGCGCGTCAGCCGCGCAGTAGCGGTCGCAGCCCCAACAGATGCGCTCGGGA
TGCTTGGGGTGCAGCGGAATGGGCTTCGCCATGGTGGCGGGTTCCTCGTGGCCTGCGGCC
ACGATGCGCCGGCAGCGCCCGCCCTGCCCTGATCCAGATCAAGGGCGGGCTATTCAGCCT
TGTCGTCCTTGCTTCGACGCTTCGCGCGCGGATGCGCCGCGTCGTAGACCTTGGCCAGGT
GCTGGAAATCCAGATGGGTGTAGATCTGGGTGGTGGCGATGTCGGCATGGCCCAGCAGCT
CCTGCACGCCGCGCAGATCACCGGATGATTCCAGGATATGGCTGGCGAAACTGTGCCGCA
GCATGTGCGGGTGCACGTGCTTGAACAGGCCCTGGCGCTGCGCCAGCTGGCGGATGCGGA
TCTGCACCGCGCGTTGGCTGATCGGTCCGTTGCGGCCGGGAAATACCGGCGAGGCCGGTC
CCCCGCCACTTTCGGCGCGCCACGCCTGCAGCGCTTCGCGCGCCGGCCGGCCGAACGGCA
CGCGGCGCTGCCGATTGCCCTTGCCCAGCACGTTGACCAGCCCGCTGTCGAAATCCAGAT
CGCGCCAGGTCAGCGCGCAGACTTCGCTCAGGCGCAGGCCGGAAGAATAAAAAAGTTCCA
GCAGCGCGCGGTCACGGCGGCCAAGTTCACCTTCCGGCTCCAGCTCGACCAGCTGCACGG
CCTCATCGGCGTCGAGGACCTGAGGCAACCGGCGCGGCGCGCGCGGCGCCTTCAGCGTTG
CTGCAGGACTGACCTCGATGCGGCCGTGCTTGAGCAGCCAGGCATAGAAGCTGCGGCAGG
CGGACAAGCGGCGCTGCAGGCTCTTGGCCGACAGGCCACGGCGGTGCTCATCGGCGACGA
ACTGGCGCAGCGCGTCGGCATCGAGTGCCTCCACCGCAACACCGCGCGGCTCGGCCCAGA
CCGACAGCGCGTCCAGGTCACGGCGGTAGGCATCGAGCGTATGCGCCGACATCCGCCGCT
CCACCTGCAGATGCTGCAGGAAGGCCTGTACCGCGCTCATCGTCGTGTCCTGCTCAGCCC
GGGAAGCGCTTCAGGCCGGTGACCAGGGCATCGCCCATCATGCGCAGGAACAGCGTGCCC
ATGCCCGGATAGAAACGGTTCGGATCGTGGCTGCCCACCGCAATCAGGCCCACGCCCGGC
AACGGCAGCAGCGCGGTGGTCTGCACTTCCTCGCTGCGCACGCCATACAGCACGGCATTC
TTTTCCGGCTGCAGGCGGCCGCAGATCGGCTCGCCGTCCTTCAGGCAGTCGCGGAACGGG
CCCAGCTGCGGATCATCGGCGGCGATCACCTGCAACCAGTCGGCCTGTTCCAGCCCGGCC
ACCGGTGTGTGCACCACCAATCGCACCAGGTCGCCGGCGAAATCTTCCTGCAGCGAGGCC
GCCATCGCACGCAGGGTGTCGGCGGCGTTGTCCTGCTTCATCAACGCCAGGGTCAGCTGG
TGCGTGCGCACCGCCAGGCGTTCGTTGACCTGGGCAGTCGCGCCCAGGTCGGCCAACCGT
CGTGCCAGCTCGCGGTTCTTCTCGCGCAGCACTTCCAGCTGGTAGCTGGCCAGCGACGCG
GTCGGGCCGTCGTCACGCGGCACCACCAGGGTCAGGGCCAGGTCCGGGAACTGCTTGAGG
AAGCCGGGATGTCGCCGCAACCAGGCAGCGACTTCGTGGGCCCCGAGCTTGTCGACGGTT
TCGGTCATGCCATCCACTCCCCTTCGAAGACGAATGCGGTAGGGCCGGCCATCACCACAG
GCTGGCCATCGCCCGGCCACTGGATGCGCAGGTCACCACCGGGCAGGCTGATGCGTGCAT
CACGCTGCAGGCGGCCGCGCTGCATCAGGGTCACCGCAGCGGCGCAGGCGCCACTGCCGC
AGGCCAGGGTTTCACCGACGCCGCGTTCATTCACACGCAGGCGTGCATGCGCCGGGCCCA
TCACCTGGGCGAAGCCCACGTTCACCGAGCGCGGGAACGAGGCATGCTGCTGCAGCAGCG
CACCGACGCGCTCGACCGGTGCAGCATCGATCAGGCCCACTTCGATCACTGCATGCGGGT
TGCCCATCGACACCGCAGCGAAACGCACGCTTTCGCCCTGCAGCGGCAGCAGGTATTCCT
CGCGCGCGTGGGCGAAACCCACCAGCGGCACGTTGGCCGGCTCGAACGCCGGCACGCCCA
TGGTCACCGCGAACTGGCCATCGCCCAGCACTTCCACCTCATGGCTGGCCAGCGGGCTGT
CGATGACGAAGCGGTCGCCCTGCGCACTGCCTTCGCGCACCAGCCAGGCGGCGATGCAGC
GCGCGCCATTGCCGCACTGTTCGGAATTGGAGCCGTCGGCATTCCAGATGCGGTACGACG
CCACCGAGCCTTCCGCACGCGGCGCTTCGATGGTCAGGATCTGATCGCAGCCGACGCCGG
TGTGGCGGTCGGCCAGCTGCGCGGCCAGTTCAAGCGTGGGCGGCGCGGTGCCGTCACGCA
GGTCGATCACTACGAAATCATTGCCCGCGCCATGCATCTTGCTGAAGCGCAGGGCCTTGG
AACCGGCCTCACTCATTCCCGCCGCCCACCTTCTTCGCAGGCGCAGGCGCCGGTTGCGTG
GTCGGTGCAGCCGGCTCCACGGTCGTGGCCGGGGTGCCGCTGCCTTCGGTCTGCGCCGGG
GTCGCTTCGGTAGCGGGCTCGGCAACAGGTTCGACGGTTTCTTCCACCGGCACCGGCTTC
TGCGGCAGTACCAGCGGGCCCTTGTTGCCGCAGGCGGCGAGGAACAGCAGCGAAGCCGCT
GCCAGCGGAATCAGGATGGCGTTTCGATGGGGGATCTTCATGCCCCGAGTATAGCCATTG
GCGGCTGAGCGGTTGGTAGAGTCGACTGTGAGTCGACTGCTCGTGCAACGGCCGTGAAAA
ACCCGCGCTGCGCGCGATAGTCGACTGACAGTCGACTCTACCCCCCTGACCGCCCCACGG
GCCGCCCCGGGGCGGGCCATGTTCAGCCTTCCGGCGGCGGCAACGGCCGGGTCCACAGCC
AGATCGCCACCACGGTCATGCTGCCGATCGAGAACCACTTCACCCAGGCAATCGGCACGC
ACCAGAGCATGATGCCGGCGCATACCGCCATGGTGATCGTGGCCATCCACTTGCCGTAGC
GGCTGACCGCCCCGTGTGCCTGCCAGTTGGCGATGGCCGGGCCGAAGCGTGGATGCTGCA
GCAGCCAGTTGTGCAGGCGTTCGGAGCCACGCGAGGCGGCCCAGGCCGAAATCAGGATGA
ATACGGTGGTCGGCAGGCCCGGTACGAAGATGCCGACGATGCCGGTGCCGAGGCTGACAT
AGGCCAGCAGCCACCACGCCCAGCGGAAACGCACCACGCGCGGAGGCGTGGTGGCATCGC
GAGGGACGGAAGGATCTGGCGCGCTCATGGCCGCAAGGATACCGGTTCAGGGTGCCAGGC
AGTGCCCGGCACCCTGTCGCGATCACGGCTGGGCGATGCCCAGCTGCTGCAGCACGAATG
CGTACGACTCGGACAGCTCGCGGTAGCGCTGGAAGCGCCCCGACTTGCCGCCGTGGCCGG
CTTCCATGTTGGTGCGGAACAGGATGGGGTAGTGGCCGGTGTTGTCGTCACGCAGCTTGG
CCACCCACTTGGCCGGTTCCCAGTACTGCACCTGCGAATCCCACAGGCCGGTGCCCACGA
ACAGCGCCGGATAGGCCTGCTTGCTGACGTTGTCGTAGGGCGAGTAGGACAGCATGTAGT
CGTAGAACTGCTTCTGCTCCGGGTTGCCCCACTCGTCGTACTCGTTGGTGGTCAACGGAA
TGGTCGGATCGAGCATGGTGGTCACCACATCGACGAACGGCACCTGGGCCACCATCACGC
GGTAGTCCTGCGGCGCCTGGTTGGCCACCGCGCCCATCAGCAGGCCACCGGCGCTGCCGC
CAGAGGCGGCCACGCGATCCTTCGCCGCCCAGCCCTGTGCCACCAGGCCACGGGTGACGT
CGATGAAGTCGTTGAAGGTGTTCTGCTTGTGCAGCAGCTTGCCGTTCTCGTACCAGTCGC
GGCCCATTTCCTGGCCACCGCGGATGTGGGCGATGGCATACACCACGCCGCGGTCGAGCA
GGCTCACCGCGGTCTGGTTGAAGTACGGGTCCATCGACATGCCGTAGCTGCCATAGGCGT
ACTGGAACAACGCGCCCTTGCCATCCTTCTGGTAGCCCTTGCGGTAGACCAGCGACACCG
GCACCTTCACGCCATCGCGCGCGGTGATCCAGACGCGGTCGGTTTCGTACTTCGACGCGT
CATAGCCGATCACCGGCTGCACCTTCAGCTGGCGGCGCTCACCGGTGGCGGTGTTCAGTT
CGAACACGGTGGTGGGGGTGGTCATCGAGGTGTAGACGTAGCGCAACCAGGGCGTATCGG
CCTCGGTGTTGTCGCCCAGGCCCATCGAGTACGCCGGCTCGTCGGCCTTCACGTAGTCGC
TGCGGCCATCCTTGAACAGCAGGCGGATGCGTTCCAGACCCTCGGAGCGTTCGGCGATGG
CGGTGTAGCCATCGAACAGTTCGAAGCCTTCGATGAACACCGCATCGTCGTGCGCGATCC
AGTCCTTCCACTGCGCACGCGAGGTTGCATCGGTCGGTGCGGTGACCAGCTTGAAGTTCT
TCGCACCGTCGTTGGTACGGATCACCCAGCGGCCATCGTAGTGGTCGGCGTCGTACTCGA
CATCGCGCTGGCGCGGCGCCAGCACGGTGAAGTGGGTCGGGTCGCTGGCCGGCGCGTAAC
GCTCTTCCGAGGACACGGTGCTGTGCACGCCGATGGTGATGAAGCGATCGTCGCGGGTGC
GGCCGATGCCCATGTAGAAGCTGTCGTCCTTCTCTTCGTAGACGACGGTGTCGGCGCTGG
CCGGGGTGCCCAGCACGTGCTTCTTCACGCGCACGGTCAGCAGCGTTTCCGGATCGTTCT
CGACATACAGCACGGTGCGGTTGTCGTCGGCCCAGACCAGGTCGCCCGAGCTGCCGGTGA
TCACATCGGGCAGGACCTTGCCGGTGGCCAGGTCCTTGAAGCGGATGGTGTACTGGCGGC
GGCCGACATCATCATCGGCCCAGGCCAGCAGCTGATTGTCCTGGCTGACTTCCATCGAGC
CGACGCTGAAATAGCCCTTGCCGGCAGCCATCGCGTTGACGTCCAGCAGGATTTCCTCGG
CGGCCTCCATGCTGCCCTTGCGGCGTGCGTGGATCGGGTAGTCCTGGCCGGTTTCGAAGC
GGCTGTAGTACCAGTAGCCACGCTCGCGCGCCGGCACGCTGGAATCGTCCTGCTTGATGC
GGCCGACGATCTCCTTGTAAAGGGTGTCTTCCAGCGGCTTCAGCGGCGCCAGCAGCTGGT
CGGCATAGGCATTCTCGGCCTGCAGGTAGGCCAGCATGTCCTTGTTCCCGCGCTTGTCGT
CGCGCAGCCAGTAATAGTCATCGTTGCGGGTCGCGCCGAACGGCGCCTTGACCACATGCG
GATGCTTGGCGGCATCCGGCGGAACGGGCGGAGTGGCGGCGGTGGCAGTGGTGGTCATCA
GGCTGGCAAGCAACAGGCAGAGGGTGGATTTCATGAGATAGGGCTCCTTGAGGGGCAATG
CAATGGCGTCCTTGCGCCCGAGTCTGGGTTGCGGAAGGACGGTGGGCAACCCTGCGGAAC
GTCATGGTGGCCATGCCTGCCGGTAGTGCCGGCGGGGGGGGGGGGGCCCCCCCCCCCCCG
GGGGGGGGGGGGGGTGGGGGGCCGCCCAGCGGCCGGCACTACCAGAGCGCGTGACCCCGG
TGCGCGGCGTACCATGGGCTGCATGAGTACCCTGCCCCATACGCCGGGCTACAGCCGGCG
CAGCCATGAAATCGCTCCGTTCCACGTGATGTCCCTGCTGGCCCGCGCGCAAGCGCTGGA
ACAGGCCGGCCACGACGTGATCCACCTGGAAATCGGCGAACCGGACTTCACCACCGCCGA
ACCGATCGTGCGTGCCGGCCAGGCCGCATTGGCCGCCGGCCATACCCGCTACACCGCCGC
ACGTGGCCTGCCCGCCCTGCGCCAGGCGATCAGCGGCTTCTATCGCAGCCACTACGGGCT
GGACATCGACCCCGAACGCATCCTGGTCACCCCCGGCGGCTCCGGTGCGCTGCTGCTGGC
CAGCAGCCTGCTGGTCGATCCCGGCCGCCACTGGCTGCTGGCCGACCCTGGTTATCCGTG
CAACCGCCACTTCCTGCGCCTCGTTGAAGGCGGCGCACAGCTGGTGCCGGTCGGCCCGGA
CACTGCCTACCAGCTCACACCGTCGCTGGTGGAACAGCATTGGAATGCCGACAGCGTCGG
CGCGCTGGTTGCCTCACCGGCCAACCCGACCGGCACCGTGCTCTCCGCCGACGAACTGGC
CGCCCTGTCGAAGACCCTGCACGCGTGCGGTGGTCACCTGGTGGTGGACGAGATCTACCA
CGGCCTCACCTATGGCCTGGATGCACCCAGCGTGCTGCAGGTGGATGACAGCGCATTCGT
GCTGAACAGCTTTTCCAAATACTTCGGCATGACCGGTTGGCGGCTGGGCTGGCTGGTGGC
ACCGCCAGCAGCCGTGCCGGACCTGGAGAAACTCGCGCAGAACCTGTACATCAGCGCATC
GAGCATCGCCCAGCATGCCGCACTGGCGTGTTTCAGCGACGAAGCGATGTCGATCTTCGA
ACAGCGTCGCGAAGCGTTCCGCCAGCGCCGCGACTTCCTGTTGCCGGCATTGCGTGAACT
GGGCTTCCGCATCGAAGTCGAGCCGCAGGGTGCGTTCTACCTGTACGCCGATGTCAGCGC
ATTCACCGATGACGCACAGGCGTTCTGCGCCCACTTCCTGGAAACCGAGCACGTGGCATT
CACGCCCGGGCTGGATTTCGGCTTCCATCGCGCCAACCAGCACGTGCGCCTGGCCTATAC
CCAGGAAGTGCCGCGGTTGCAGGAGGCGGTGGCACGGATCGCGCGTGGGTTGCAGCGTTG
GCAGGGATCACGTTGACGGTAGTGGCGGGGGGGGGGGGGGGGCCCCCCCGGGGGGGGGGG
GGGGGGGGGGGGGGGGGGGGGGGGGGGGGGGGGGGGGGCCTTCGGGGGGGGGGGGGGCGG
GCGGGCCGCCCCCCCCCGGTTTGTGGTTTTTTGGGGGGGGGGCCCCCCCCCCCCCCGCCA
CTACCGGATAAAGAAAAAC
>contig00014 len=94065 cov=30.5 corr=0 origname=NODE_14_length_94065_cov_30.525630_pilon sw=shovill-spades/1.0.4 date=20220914
GTTTCATTGGAATCCATTGGCGACGCGACCGGGTAGTGGGGGGGGGGGGGGGGCCGCCCC
CCCCGAATGGGGGGGGGGGGGGGGGGGCGCGCGCCCGCCCCCCCCCCCCCCCCCCCCCCC
CCCCCCCCCCCGCCCCCCCCCCCCCCCCCACTACCGTCACCGCGCGACCGTCAGCGCGCG
CCGAACCAGAGCAGCAGGCTGAGCACTGCCGCCAGCAACAAGGCGCTGGCCAGCAGCCAC
GGCCAGCGCCGGACCCTGCGCGGCGTCACCGGCAGCACCGGCGCCTGTTCCGCGTCCTCG
CCGGACTCGTCCTCGGCCGGCAACGGCCGCCGACGTGGATCATGCGGCACTTCCAGCACA
AAACGATGCTGGCCATCGAACACCACCTGGTCGCCGGCCTGCAGCCAGCAGTGGCGCACG
GCTACGCCGCTGACCCGGGTGCCGTCGGCACTGCCGAGGTCGCGCAGCAGCACACGATCA
CCGTGCACTTCCACGCGGGCGTGCTGTTCGGCGAAGGCCGGATCGTCGATGGCGATGTCG
GCGTCGCTGCCGCGGCCGATCAACCGTGCCCGCGACAGCGTATAGCTGCGGCCATGATGC
AGGCCGCCGACACCGCGCAGCAGGCGCTGCTGCTCATCGGTGCCATCGTCGTTCTTCGGC
GCGGGTGCCTGCAGCAGGCTCTCGACCTCGCCCTGCAGCACCATCTCCACGCCGTCCACA
TAGACCGCATCGCCTGCACGCAGCAGCGCCATGCGGCGCACCGGCCTACCATTCACGTGG
ATGCCACGGATACCGTTGCCGACCTGCAGCCACAGGCCGCGATCGTCCATGCAGAACTGC
GCCAGCAGCAGGGCGCCGTGGCCGGCGTCGCCGAGCCGCACGCTGCCGTTGGCCTGGCGC
ACGATGCGTTGCACCCCGGGCCGCAGCGGCTGGTCGGGCTGTTGTTGTTGACTGAAGTGA
ACAAGCAGGTTCTGCACGCGGCGCAGCCTAGCAGGTTGGCCGCCAACGAAGAAGAACCTG
CGATGAGTGCTTGGCGCGACGGCCCTCGATGCGCACAATGCTCGCCCTCATTGATCATCC
CCGCCCTGCGCCAGGAGCCTGCATGTCCACCATCGATGTCCGCCACGCCCACGCCCTGCC
CGACGCACAGGCACGCGCCGCGATCGAACAGGTCGCCGCCAAGCTGTCCGAGCGCTTCGG
CCTGAAGTCGTCCTGGGCCGCCGACGTGCTGAACTTCTCTGGCAGCGGCGTGGACGGTGC
GATCGAACTGCAGCCGGGCGCCGTGCGCGTGACCGCCAAGCTGGGCTTCCTGCTGTCGGC
GATGAAGGGCATGGTCGAGGGCGAGATCCAGCGCGTCCTGAAGGAAAAGCTGGGCTGAAC
CCCGGCGGCGGCCGTCACGGCCGTGCAACGCCAGTGCGCGCTACTCTCGGGGCAGGCCCA
ACTCCCACGGGAAGTGCGATGAACCAGTACGAAAACGATGACCGCCGCAACGACGACGCC
TCGTTCGGTGACCAGGCCGAGCGCTTCTCGCGCAAGCTGAGTGACTCGGCGCAGCAGGTC
TGGCTGGCCGGCCTGGGCGCTCTTGGCCGTGCACAGGCCGAAGGCAGCCGCTTCTTCGAC
GGCCTGGTGAAGGAAGGCGAAGCCTGGGAGGCCCGCCGCCGTGAACGCCACGGCGAACAG
GGTCCGGGCTGGCGCGACAACGTGGAATCCTCGCTGGATGAGGCCCGCGAGAAGGCCTCT
GGCACCTGGAACAAGGTCGAAAAGGCCTTCGATGACCAGGTGCAGGGCGTGCTCAAGCGC
CTGCATGTCCCAACTGCGGACGAGGTGACCGCGCTGGAAGCCCGTATCGACGCCCTGCAC
GCGCGGCTGGCCAAGCTGGAAAACCGTGCGGCCTCGGGCGCCGATGCTCCCGCCCCGGGC
AGCCATCAGTCGCCAGGCAGCGTGCCCTGACCGGCCATTGTTGCAATGCAATAAAATTTG
ATTGACAATCGCGAGCAACCCGCCAATCACTTCGGCTGCCGTTTGTTCCCTCCCCTCACG
GCTTCAGGATTGGCGGGTTTTTCGTGCTCGCCGTATGCCGATCTGAGCGTTCCATCACGC
TTCCTGTCAGGAACGTCCTGACCCAGCCGGATAGTGCGACCTTTACACTGTCGTCTTCCG
CATTCGCCCCTTCCGCGCACCTCCTGCATGCTCCCTTGGATCCTGGCCCTGCTGTCGGCC
CTGCTTACCTGTTCCCTGGCTGTTGTCTATCTGTGGTGGATCAAGCGGCGGCAGAAGGAG
ATGCAACTCGGCCTGCAAGCGCTGGCCGGCATGCACTGGCGCGAGTTCTCGGTACTGGTC
AAGCGCATGCTGCGCGAACAGCGCGGCCTGCGTGAACTGAATGACCCGGCGGAGGAGTCC
CGCGAGCCAAGCAGCGACTTCCTGCTCAGCGACGGCCCCAACCAGTGGCTGGTGTCCTGC
AAGCATGGCCTTGCCTACCGTATCGGCACCGCCGCAGTGAACGAGCTGGGGGCTGCTGCG
CGCCTGGCCGGCGCCAAGGGCGGCGTGCTGCTGACCGAAGGCCGGATGGAACGCGACGGG
CGCAGCGCTGCCGAGAAGCAGGCGGTCGAGGTGCTGGACGGTCCACGCCTGTGGCCGCTG
CTGCAGCCCTACCTGCCGGCGGAAATCGAAACCCGTGTGCGTGCCAGCGCCCGCCATGAA
GCCCTGCGCCGGATCGCCATTGCCGCGCTCGGCGCGGTCACGCTGGGCCTGCTGGTGGGA
TTGAGCCTGCAAGGCTTGCATGTGCAGGACACCCCGCCTGTTGCCGAGGTGGCGGACACC
CCCGCGCCGGTTGCACCTGCGGTTGAAGCGGCGCCCGAACCGGCGCCGGCCCCCGCCACC
ACGCCGCCGGCCGCTGCGCCTGCACCGGCCGCGCCCTCAGCCGACGCGCGCAGCAACCCC
AACCCGGATGCCGCCACGCTGGAGCGCTTCCAGGCCGATCTGTCCCGCGCCTTGGCCGGC
AAGCCCGGTATCGCCAGCGGGGTCTGGCTGACCCGGCAGACGCTGGCGATCAACCGCACG
GGCGAGCTGGACGCGGTCTGGCCGCAGGTCTGCGAGGAAGTGCTGCACTACCCCGCCCTG
CGCAACGTGCGCATCCAGCTCAACGCCCGCCCCGGCGTGGATGAGCCGGTGCGCTGGCGG
CAGTGCGCCACGTACTGATGGGGCCGCATCCACGCGTGGCGTGGATTTACTGAACCCCGA
TGCGCGACCCCTTGGTAGATCCACGCCACGCGTGGATGCCTTTGCAGAGTTGAGCCACAC
GCGAACAGCAGCCGAGCATCGGCTCGGCTCCACATGGCGCCAGCTCAGCCCAATGCCGCG
AGATGGGCGATGTAACTGGAGCGCGATTCACCCGCCGCTCTGGCCTGCGCATCCAGCCTC
GCCAGGATCCGGCGTGGCAGGCTGATATTGACCCGCTCGATGGTATCGTCCAGCAGAGCC
GGATCAATGCAGATGTACGCAAGAATCCAACGGATGTCCTTGGATGCCTCGGCGGCGATC
TTCTGTGGCGCGGAAGGTGTCGGAATCGAGCGCCCCTCATCCAGGGCCGCATCAATCCAG
GCGAGTGCAGCTTCCTCGGCAGCGCTGAGCGCATCATCAAGCGTGTCGGCCGCCGAGAAG
CACCCCGGCAGATCTGGAACGACCACACCCCACGCGGTGCGCTCATCGCCTGCCTCGATC
AGGACTGGATATCGCATGGGCCCTCCTACGTCAGTCCTGCGAGCTTCCGCAACGCCTGCA
CCAGCCCTTCCCCAGATCCTTCCTTGGGTGAGGAACGGTGATGATGTGAGGGTGCTGCGG
GTGCACGAATACATGATGGGATCCGCGGATCCGACGACAGATCCAACATGCCGCTTCCAG
ATCCCGGATGAGGTCCCTGCTCTTCATGCAGGGACGATACACATCGCACACACGCCCCGA
CAGAGTTCAAGGCGACAGTCGTTCCGGCCCAGTAGATCCACGCCATGCGTGGATGGAATC
CCTATCGCGCGCCCGGCGCGAAGCGCGCCACCAGGTCCCAGGCATCCCCCAGGAACACCT
GGCGCACGCGGGTGATCGGCTGTTCGCCACGCCAGGTCAGGCGTTCGATCACCAGGCAGG
CGGTACCGGGCTTCACGTCCAGCAGCTTGGCGGTGGCGGTATCTGCCCCCCAGGCACTGA
TGCGGTGCTGGGCACGGGTCCACGACACGTTCTGCAGCAGCCAGCTGCCCGGCGCGGTAG
TGCTGAAGTCGACTTCCAGTACCTCAGGCACGCCCACCGGGCTGATCAGGCGATGCTCCA
GCGCCAGCGGGCGACCATCGGCCAGATGCAGGCAGCGCATCGCCAGCAGGTTTTCCTGTC
CGGCCAGCTCGACTTCACCGGCATTGCCGGCATCGGCAAGGCGCAGGTCGCGCTGCAGCA
GGCGATAGGTGTACTGGTGGCCGCGCGAGCCAACCTCCATCGCGATATCGGGGATCTCCA
GCGCCACCTGCTCCAGGTGCGGGGGTTGCCGCGCCACGAACGAACCGGCACGGCGGCGAC
GCTCGATCATGCCGCTCTCGGCCAACGCGGTCAGCACCTTGTTCACCGTCATCCGCGAGC
AGCCGTACTGCTCCATCAGCTCGTGTTCGTACGGAATCCGGAAGCCCGGCGCCCACTCTC
CACTGAGGATGCGGCTTTCCAGATCGCTGCGGATACGCTGGTTGAGCGTGGCGGACTTGC
TGGCCTTCACGTAATGGGGTCTCGGTGGCGGGAGGCGATCAGCCCAGCACGCCACGCAGG
GCGGCGGTAAAGGTGGTGGTGATCGCCTCGCGCTGCAGGTGGCGGCCCTCGGCCACGCAT
TGGCGGCCATGGCGCCAGACCGATCGCAGCGCGCCATTACGTGCGGCGAACACCCAGCTG
TCAAGCCATGCGTCATCCTGTCGCGCCTGCAGCGCCGGGTGCCCGGCATCCAGTTCGACC
AGGTCGGCACTGGCGCCCACCTGCAGGCCAGCGGCCACGCCCAGCGCCTGTGCACCACCG
TGCAGTGCGCCTTCGAACAGGAAGCGGCCGGTGCTGCGGGTGGCATCCGGGGCCAGTACG
TTGCGCCCACGCAGGGTCAGGCGCTGGCCGTATTCGAGCAGGCGCAGTTCTTCGGCCGCA
TCGATCAGCACATTGGAATCGGAGCCGACACCGAAGCGCCCGCCCTCGCGCGCGAACGCC
TGCATCGGGAACAGGCCGTCGCCCAGATTGGCTTCGGTGATCGGGCACAGGCCGGCCACG
GCCTGGCTGGCCACGATGGCGGCGCGCTCATCGTCGGTGATGTGGGTGGCGTGCACCAGG
CACCAGCGCGCATCCACCGGTGCATGGTCGTACAGCCACTGCACCGGACGCTGGCCGCTC
CAGGCCAGGCAGGCCTCGACTTCACGCACCTGCTCGGCGATATGGATGTGCACCGGGCCG
TCGGTCAGCGGCAGCAACGCACTCAATTCCTCGCCGGTGACTGCACGCAGGCTGTGCGGC
GCGATGCCGAGCACCGCATCCGGCAGCGCGGCCAGTGCCGGCTTGGCGGCGTCCAGCAGC
TGCGCGAAACCGTCCACATCGTGGATCAGGCGACGCTGCGCCGGATTCGGCGGCGCGCCA
CCGAAATCGGCGTGCGCATAGAACACCGGCAGCAGGGTCAGGCCGATACCGGTCTGATCG
GCGGCGGCAGCAATCCGTGCACTCATCTCGGCGCGGTTGGCATAGGCGCGACCATCGGCG
TCGTGGTGCAGGTAATGGAATTCGCCGACGCGGGTGAAGCCGCTTTCCAGCATTTCCATG
TAGGCCTGGGCGGCGATGGCCTGCACTGCGTCCGGGCGCAGATGGGCCAGGAAGCGGTAC
ATCAGCTCACGCCAGCTCCAGAAGCTGTCACCGTCACCGCCGCCGATCTCGGTCAGCCCG
GCCATGCCGCGCTGGAAGGCGTGGCTGTGCAGGTTGGGCAGGCCCGGCACCAGGATGCCG
ACGCAGGTGTCGCCGTGCTGGGCGCCCTGCCCCATGTGGATCGCCGTGATGCGGCCGTCC
TGCATCTGCAGGCGGACATCGCGGGCCCAGCCCTCGGCCAGCAGGGCGTGGGCGGCATGG
AAACAGTGTGGGGAACGCGAATCGGACATGGCTGGACAACCCGAAATGGACGCCTATATT
GTATAGACATATAAGCACAGCCGCGTTGTGGATGCCATGCACGTCGATACCCTCTGGTCC
AATGTCCACCTGATGACCCTCGATGGCGAGGGGCTGGGTGTCATCCGCGATGGCGTACTG
GCCTGCGCTGGCGGCCGCATCGTCCATGTCGGCCCGGCCGGCAGCGACGCCCACCTGCAG
CCGACCACCCGCATCGATGGCGAAGGCCGCTGGATCTCGCCCGGCCTGATCGACTGCCAC
ACCCACCTGGTCTACGCCGGCAACCGCGCCAACGAATTCGAGCAGCGCCTGCAGGGCGTC
AGTTATGCCGAGATCGCCCGTGCCGGCGGCGGCATCGTCTCCACCGTGCGCGCCACCCGT
GCTGCCACCCCGGAACAGCTGGCCAGCGAAAGCCGGCCGCGCCTGCTGGCGATGCGTGCC
GAAGGCGTGACCACGATCGAGATCAAGTCCGGCTACGGCCTGACCCTGCCCGACGAACGC
AAGCAGCTGCAGGTAGCGCGTGCGCTGGGCGAGGAGTGCCGGGTCAACGTGGTGACCACA
TTCCTCGGCGCACACGCGATTCCGCCAGGCCGCGAGGCGCAGGAATACACCGGCGAGGTG
TGCAACGTGATGATTCCGGCCATCGCCGCCGAAGGCCTGGCCGAAGCGGTGGACGTATTC
TGCGAGAACATCGCCTTCTCGCCGGCGCAGGCGCGGCAGGTCTTCGAAGCGGCGCGCGCC
AACGGGCTGGCGGTGAAGATTCATGCCGAGCAGCTGAGCAACCAGCATGGCGCCGAACTG
GCCGCCAGCTTCGGTGCCCTCTCGGCCGACCATATCGAACATCTGGACGATGCCGGCATC
GCCGCGATGGCCGCCGCCGGCACCGTCGCCGTGCTGTTGCCTGGCGCCTTCTATTTCACC
CGCGATACCACCCTGCCGCCGATCGCTGCGCTGCGTGCGGCCGCCGTGCCGCTGGCGCTG
GCCACCGACAGCAATCCGGGCACTTCGCCGCTGACCAGCCCGCTGCTGGCGATGAACATG
GGCGCCACCCTGTTCCGCCTGACCGTGGATGAGTGCATCGCCGGCTTCACCCGTGAAGCG
GCGCGCGCGCTCGGACGCAGCGACCGCATCGGCCGCCTCGCCGTGGGCCTGGACTGCGAC
CTGGCGATCTGGGACATCGATGCCCCCGCCGACCTGGTCTATCGCATTGGATTCAACCCG
CTGCACGCGCGCGTGGTGCGCGGACAGCCCGACCTGCCTGCCTCCTGGAGCAACACATGA
GCAACACCCTGGTTCTTCGCCCCGGCCATGTCACTCTTGCCCAGTGGCGGCAGGTCTATC
GCGGTGCGCCGCTTGCACTGGACCCGGCCGCGCTGCCGGTGGTGCGCGCCAGTGCTGCGG
CGGTGGCCGCCATCGTCGCCAAGGGCGCGCCGGTGTATGGCATCAACACCGGTTTCGGCA
AGCTGGCCAGCGTGCGCATCGAGCGCGAAGATCTGGCCACCCTGCAGCGGAACATCGTGC
TCTCGCATGCCGCCGGCGTGGGCGAGCCGATGCCGGCCAGCGTGGTGCGCCTGATGATGG
CGCTTAAGCTGGTCAGCCTGGCGCAGGGTGCGTCAGGCATTCGCGAGGAGACCCTGCTGC
TGCTGGAAGCGATGCTGGTCAAGGGCGTGCTGCCGGTGGTGCCCGCACAGGGTTCGGTGG
GTGCCTCGGGCGATCTGGCGCCGCTCTCGCACCTGGCCAGCGTGATGCTGGGCGTTGGCG
AAGCCTTCATCGGTGACGAGCGCCTACCGGCAGCCGACGCACTGGCACGTGCCGGCCTGC
AGCCGATCGAACTGGGCGCGAAGGAAGGCCTGGCGCTGCTCAACGGCACCCAGTTCTCCA
CCGCCTATGCGCTGGCGGGCCTGTTCGAGATCGAGACCGTGTTCCAGGCCGCACTGGTCA
CCGGCGCGCTGTCGGTGGAAGCTGCCAAGGGTTCCGACACGCCCTTCGACCCGCGCATAC
ACGCGATCCGCGGCCAGCGCGGGCAGATCGCCACCGCCGCCACCCTGCGCGCGCTGATGC
AGGGCTCGGACATCCGCGAGTCGCATCGCGACAACGACGTGCGCGTGCAGGACCCGTACT
GCCTGCGCTGCCAGCCGCAGGTGATGGGCGCGGCGCTGGACATCCTGCGCCAGGCCGCGA
CCACGCTGGAAATTGAAGCCAACGGCGTGTCCGACAATCCGCTGGTGTTCACCGACACCG
GCGAAGCGCTGTCCGGTGGCAACTTCCACGCCGAGCCGGTGGCCTTCGCCGCCGACATGC
TGGCGATGGCGGTGTGCGAGATCGGTTCGATCAGCGAGCGCCGCCTGGCGATGCTGGTGG
ACCCGGCCCTGTCCGGCCTGCCGGCGTTCCTAACCCCGCGCCCGGGCCTGAATTCCGGCT
TCATGATTCCGCAGGTGACCGCCGCCGCGCTGGTCTCGGAAAACAAGCAGCGCGCCTACC
CGGCCAGCGTTGATTCGATTCCGACCTCGGCCAACCAGGAAGACCATGTGTCGATGGCCG
CGCATGGCGCGCGCCGGCTGATGCAGATGGCCGAGAACGCCGCCAACGTGATCGGCATCG
AGCTGCTGGCCGCCGCGCAGGGCTGTGATTTCCATGCGCCGCTGCGCTCCAGCGCCGCGC
TGGAAACGGTGCGCGCCACCCTGCGTGCGCAGGTGCCGACGCTGGAAGAAGACCGCTATT
TCCACCCCGACATGGTGACCGCCACGAATCTTGTGCGCAGTGGCGCGCTGGCGCAGGGCC
TGGGCGATCTGTTGCCGACTGTGGAACCGCAGGCATGACGACCCTTCCTGAATGGTTGAC
GGTGCACGAGGGCGATGCCCCCCTCATCGTCAGCTTCCCGCATACCGGCAGCGAGCTGCC
GCACGACCTGATCGGCGACTACCACTCGCCGTGGCTGGCCCGCCGCGATGCCGACTGGTG
GGTGCACGAGCTGTACGACTTCGTGCGCGGCATGGGCGCGACCACGGTGCGCTCGGCGAT
CTCGCGTTCGGTGATCGACCTCAACCGCGATCCCAGCGGCGTGTCGCTGTACCCGGGCCA
GAACACCACCGGCCTGTGTCCGCTGACCACCTTCGACAACCAGCCGCTGTACCACGCCGG
GCGCGAACCGGACGAAGCAGAAATCGCCCGTCGTCGCGACACGTATTTCCTGCCTTACCA
CGATGCGCTGGCTTCGCAGATCACGCGCCTGCGTGCACGCCACGGCACCGTGGTGGTGTA
CGACGCGCACTCGATCCGCTCGCATATCCCGCACCTGTTCGAGGGCGAACTGCCGCAGTT
CAACCTGGGGACTGCCGGTCCGTCCGGCGCACCGGACACCTCCTGCGACAACGCCCTGAG
CGACGTGGTGGAAAACCTGCTGAAGATCAGCGGCATGAGCCAGGTGCGCAACGGCCGCTT
CAAGGGCGGCTGGATCACCCGCCACTACAGCAACATCGCCGGCGGCGTGCACAGCCTGCA
GATGGAACTGGCCTGCCGCGGCTACATGCACGAACCCCTGCCGGACCAGGTGGACGAACA
CAGCTGGCCCACCCCGCTCGACCCCGACCTCGCCGCACCACTGCGCCACACCCTGGCGCA
GGTGCTCAACGCCTGCCTTGATTTCGCTACGAACCGGAGCGCCGCATGACCCGCAACGAC
CCGTCCCGCACCATCGCCGCGCCGACCGGCACCACGCTGAACGCCAAGAGCTGGCTGACC
GAAGCACCGCTGCGCATGCTGATGAACAACCTGCACCCGGACGTGGCCGAGCGCCCGCAG
GAACTGGTGGTGTATGGCGGCATCGGCCGCGCCGCACGCGACTGGGAAAGCTTCGACGCC
ATCGTCGAAACGCTCAAGCGCCTGGACGATGACCAGACCCTGCTGGTGCAGTCCGGCAAG
CCGGTGGGCGTGTTCCGCACCCACGCCGATGCACCGCGCGTGCTGATCGCCAATTCCAAC
CTGGTGCCGCGCTGGGCCAACTGGGACCACTTCAACGAGCTGGATAAGAAGGGCCTGGCC
ATGTACGGCCAGATGACCGCCGGCAGCTGGATCTACATTGGTGCGCAGGGCATCGTGCAG
GGCACCTACGAGACCTTCGTGGAAATGGGGCGCCAGCATTTCGGCGGCGACCTGACCGGG
AAGTGGCTGTTCACCGGTGGCCTCGGCGGCATGGGTGGTGCACAGCCGCTGGCTGCCGTG
ATGGCCGGCGCCTCCTGCCTGGCCGTCGAGTGCCGCAAGAGCAGCATCGACATGCGCCTG
CGCACCGGCTACCTGGATACCTGGACCGACAACCTGGACGAAGCGCTGCGCCTGATCGAT
GAATCGTGCAAGGCCGGTACGCCGAAATCGGTGGGCCTGCTCGGCAACGTTGCCGACGTG
CTGGCCGAACTGCTCAAGCGCGGCGTGAAGCCGGACCTGCTGACCGACCAGACCTCCGCG
CACGACCCGGTGAACGGCTACCTGCCGCAGGGCTGGACGGTCGAGCAGTGGGACGAGAAG
CGCGTTTCCGCCCCCAAGGAAGTGGAGAAGGCCGCGCGCGCATCGATGGCCAACCACATC
CGCGCCATGCTCGGCTTCCACGCGCTGGGCGTGCCGACCGTGGACTACGGCAACAACCTG
CGGCAGATGGCGCTGGAAGAAGGTGTGGCCAATGCCTTCGATTTCCCGGGTTTCGTGCCG
GCCTACATCCGCCCGTTGTTCTGCCGCGGCATCGGCCCGTTCCGTTGGGCGGCACTGAGT
GGCGACCCGGAAGACATCGCCAAGACCGATGCCAAGGTGAAGGAACTGATTCCGGACAAC
CCGCACCTGCACCGCTGGCTGGACATGGCCGCCGAGAAGATCAAGTTCCAGGGCCTGCCG
GCGCGCATCTGCTGGGTCGGCCTGGGTGATCGTGATCGACTTGGCCTGGCGTTCAACGAG
ATGGTCGCCAACGGCGAACTGAAGGCGCCGGTGGTGATCGGTCGCGACCACCTGGACAGT
GGCAGCGTCGCCTCGCCGAACCGCGAAACCGAAGCGATGGCCGACGGCTCCGACGCGGTG
TCCGACTGGCCGCTGCTGAACGCCCTGCTCAACACCGCCAGCGGCGCGACCTGGGTGTCG
CTGCATCACGGTGGTGGCGTCGGCATGGGCTTCTCGCAGCACGCCGGCATGGTGATCGTC
TGCGACGGTACCGAGGCGGCGGCCAAGCGGATTGGCCGCGTGCTGTGGAACGACCCGGCC
ACCGGCGTGATGCGCCATGCCGATGCGGGGTATGACATCGCGATCGACTGCGCGAAGGAA
AAGGGACTGGATCTGCCGGGCATCCTCGGCTGATCGCAGGGGTGCCGGCCAGCGGCCGGC
ACTACCGAAAACGTGTGGTAGTGCCGGCCGCTGGCCGGCTCTCCCTGATGCGGGAATCGG
TGCCCTTGACCCGCTCTTCCGACGTGACCAACATGCGCCATCACCGCTGACGGATCACCG
CGATGTACCGCACCCTGGCTGCTGCATTGCTCTGCACGCTGTTTGCGATCCCACCCGTTT
CGGCGCTTGAAACTGCCGGCGATCTTTCCAAGCAGCTCAGCACCCAGCTGCAGGCCAACC
GCGAACGCTACGGCATCGCCGGCCAGGCGGTACTGGTCGCCCACAACGGCCAGGTGCTGT
ACCAGGGCGCCAGCGGTGAAAGTGATCCCGCTACCCATGCGCCCGCCACCGTCGAGACCA
TCTTCGCCGCGCAGTCGATGGCCAAGCTGCTGACCAGCACGCTGGTGATGCAATTGGTCG
ACCAGGGCAAGGTGGATCTGGACGCGCCGGCCAGCCACTATGTGCCGGACCTGCCATCAG
CATGGCAGACCATTCACGTACGCGATTTCCTCAACCACAGCTCGGGTATCGGCGAGTACT
ACGACCGGGTGGACAACCGCTGGGTGAGTAAGGGCTACACCGGAGTGGCGCCGGACCTTG
CAGCAGCACTGAAGGTGGCCGGCGCGACACCGATGCAGTTCGCCACCGGCAGCCGCGTGC
AGTACACCCAGGCCAACTACCTGGTGCTGACCGCCTTGCTGGAAGCGCATTACCGCAAGC
CTTACCCAGCCATCGCGCACGAACGCATCCTGCAGCCATTGAAGATGGCCAGCACCTCGT
GGGGCGGTGCCAGCGTGCCAGCCACGCGCGCGGCGGTGCCTTACATCGGCAAGGACGGCC
ACCTGCAGCCCGCCAATGAAGATCCCTGGCCGGACTACGGCTGGGGCCATGCCGATCTGC
AGACCACCGTGGGTGACATGAACCGTTTCCTGCAGGCGCTGGCGACCGGCAAGCTGGTGC
GCACGGCGACCCTGGAAAAACTCTGGCAGCCGCAGAAACTGGCCGGTGGCGGCAACAATT
TCTTCTCCACGGGATGGGACACCACGCGCAGCGACGGCTACACCCAGGTTGGCCACGATG
GCGGCACCCGCGTTCGTGCGCGGTTGGCTTACAAGGGCAGGCTGGCCAGCGGTTACTGGG
TGTTCGTGTACCTGACCAACGGCAGCGCCCGCAATGTCTGGTCCAGCACGTTGGTGGAGA
GCACGATGGCGGTGGTTGCGCCCGGGGAGTTTCCGCACGCTGTGCTGTCCGAGCGGCTGA
TCGGCTATGCGCTGGATGACAGCACCGATGCGAAACCGCAGATGCGTAGCTGGCTGCACG
ACAGCAATGGCGTTCCCACCGGCGAACTGGAACGTGCGATCAATGCCGATGGCTACGCCA
TCCGCGAGAGTCTGGGTGCCAGCAAGGCACTGAAAGTGTTCGCGCTCAACGCCGAGCTGT
ATCCGGATTCGGCCAACGCGTGGGACAGCCTGGCCGAGTGCCATGCGGCATTGGGCGATG
CAGAGATTGCCAAGGCGCTGTACGCGAAGGCCAAGGCGCTGGCGAAGCCCTCGCCCTAAA
CCCTGCTGCAGAGCCGACCCCATGCTCGGCTGCTCTTCGTTGCAATCTCAGGAGACCCGC
GCTGCGCGCGATAGCCGAGCATGGACTCGGCTCTACATGGATGTTGCGGGCGGCCATACG
CCGCCGGTGGGTGACGTGACGCCGCCGAACTGTTAACTTGCGCGCCACTTTTGTGGTTTA
CAGCATTCCCGCATGCCGCTATCGTCGTACCGCCCCACCCCCTCGCTGCTGTTCCTGGCC
GTTTCCCTCGGCCTCTCTTCCACCGCCGCTGCGGCCCCACAGGCCACCACGCTGGATGCC
GTGCAGGTCACCGCTGCCGCCGATGCCAGCGCGCAGGCGCGCGAGGCGCTGAAGCGCGTT
CCCGGCGCCAGCAACCTGATCGACGTGGCCAAGGCCGACAGCCGACTGTCCACCAGCGCC
GATGTGCTGGCCTACCAACCGGGCATCAGCGCGCAGTCGCCGGGCAATGAGGGCACCAAG
ATCTCGATCCGTGGCTCGGGCATCAACCGTGGCCCGGGCGCGCACGCCTCGGGCATTGCG
GTGTCGATCGACGGCCTGCCACTGACCGGCCCGGGCGGCACGCCCTACGAGCTGCTGGAA
CCGCTGTGGCTGTCGCGCGTGGAAGTCCTGCGCGGCGCCAACGGCTTCGAGCGCGGTGCG
TTGGCGCTGGGTGGTGCCATCGACTACGTCAGCCGTAGCGGTCGTGATTCGGCGGGTGTG
CAGCTGCACTACGAAGCCGGCAGCCGTGGCTACCAGAAGCGCGGCATCAGCTGGGGCGGC
GTCAGTGGTGATGTCGACTACTTCCTGGCCTACACCGATACCGAGTTCGACGGTTACCAG
CGTCATGCGCGCGGCGACGGCAAGGGTGCGATGGCCAACATCGGCTGGCAGATCACGCCC
GACCTGCAGACGCGCTTCTTCGTGCGCTATCGCGAAACCAATCATGAAACGCCCGGCCGC
CTGACCCGCGACCAGATCCGCAACGATCCGCGTGCCGCGAATGCGGCCAACCTGGCCATC
GATGCGCGTCGCCCGCAGCCGGGCAGCACCTGGGTGGGCAATGTCACCACGCTGCAGATC
GATGAGGACTCCTCGTTCCAGGCCGGGCTGGTCTATCACAAGTACCCGATGGACTTGAAC
GAGAGCCTGTACCGGCAGCAGCTGGACTACGCCAACCTCAACGCCACGCTGGACTACCGC
CGCCGCCACCGGCTGTTCGGCCTGGACAGCGAGACCACGGTCGGCCTGCGCGTCACCCAC
GATCTGGACGCCGATGTGCGCGAGTCGCTGCGCTTTGCCAGCAACGGCTATGCCGCGGGT
ACGCGCACGCGTGACTTCCGGCACCACGGCACCGACAGCACGCTGCACGTCAGCAATACC
CTCACCTTCAATGACCGCCTGCGCATGCAGACCGGGCTGGCGCTGATCAAAACCCGCCGC
GATGTGCAGGTGACCTGGCCAAGCAGCGGTGGCCGCCTGCGCGACCACGACTGGGACTAT
GCGCCGCGACTGGGCTTCACCTGGCAGCACAGCGCCCAGACCCAGTGGTTCGGCAACCTC
AGCCGCTCGGTGGAGGCGCCGCACCCCTGGTCGATGATCTGGGGCTCGAACCAGTACTTC
GGTCCAGGCAATGGCCCGTCTACCGGCCGCCAGCGCGCGCCGGTGCCGATGCAGAATCAG
ACCGCCACCACGCTGGAACTGGGTGCGCGCGGTGACGCGGCGCTGGGTCGCTGGGAACTG
ACCGGCTACTACGCGCACGTAAACCACGAACTGCTCAGCGTCGAACTGCAACCGGTGCCG
AACCTGTTCATCGCCGAGAACAACGCCAGCCCCACCGTTCACCGCGGCATCGAGGCCGGA
TTGGACAGCACGCTGTGGCAGGCTGCACCGGGCCGCCTGTCGCTGCGCCAGGCGTATACC
TTCAGCGATTTCCGCTATCGCCACGACGCGCGTTTCGGCAGCAACCGCCTGCCCGGCCTG
CCGCGCCACGCCTACCAGGCCGAGCTGCGCTTCGATCATGCATCCGGCCTGTACGCCGCG
CTCAATACCGAATACGTCTCGCGCATCGCCGTGGACTACGCCAACAGCTACTGGGCCGAC
AGCCACGTGATCTTCGGCAGCCGCATCGGCTACGACGCACCCGGTGGCCGCTGGCAGGCC
TGGGCGGAGATGCGCAACCTCGGCAACCGCCACTACGCCGCCACGGTCACGCCGGGCTAC
GACGACGCCGGCAAGGATGTCGCGCGCTCGACCCCGGGCGATGGGCGTGGCGTCTATGCG
GGCGTGCGCTGGCGCTTTGACTGATGACCGCAGGCGGCGCCGGGTGTGATCCGGCGCCGT
CGTTCCAGGATCAGCCGATACGCCAGGCCGGCAGGCGCTCGCTGCGCTTCCAGATGGAAG
GTGCGAAACCAATCAACGCCAGCGCCGCCAGCCACTTCGGTGAGGTGTTGAGCAGTGTCG
AGGTAAGCGAACCATCGACAGGGGCGGCCATTTCCTGCCACGGGTTGTAGCCCAGGTAGA
CGACGCTGCCAGCCCACCACAGCAATGCCACACCGACACCCACCAGCAACAGAGCCAGCG
TGCGGCAGGTCCAGCGCTGCGAGGTGGTGCCCCACTCGCGGGACGCCGCTACCAGCAGGC
TCACCACCAGCAGCGACACCAGTGCAACCAGCCCGATATCGACCTTGTGCCCGATACGCT
CGTAGGTGCAGGCGCGGCATCGCGCCTCTTCCGCGGCAGTGGCGGCTTCGGCGCCATCGG
CCTCCCCGGCTGCGGGCTGCGCCAGTGCCGCAAACGGCATCAATACTGCCAGCAGCGTCA
CCATGATCCAACGAAACAACGTCCTGTTCCTGCGTGCAGCGACGTCCATGCGCTCTTCCT
CGTCAGTGGTTGTACGTCCAGGGCCGCAGTATGCGGCCGTCCCATACGCCGCCCAGACCC
CGTTCCGGGGGTTCGGCCATCCAGCGTTCTTGTTCCCGATGCAGCACGACAAGCTCCCGG
TAGACGAAATCGTCGGAACACGAATCCCAGGCGACCGCAATCATAGCCCACTGCCCATCG
ACGCTGAAAACAGGCCGGGTCAGATAGGCGACGTGGTCGTATGTCCGAGTCGGCCCATGC
ACCGTTGCCCCGCACCCTTGCTCCCGCAGCGCTCGAAGCCCCGCGCCGTCCATCCGCTGC
GCACCGGCCAATGCGGCCGCAGGCACTGGCGTGGACCGGCGATTGACGGGAACCAGGTCC
GCCTGCAGCTGCAACCGCAGCGCATGGATGTCCGGCGGCCACCGGTCGTCCAGCGGCAGG
ACCAGGTCGTCCACCTCCTGGCAGATGGAGGCACTGCTGCCCGGCCAGCAATAGGGCAAG
GTCTGCTCCATCACGTAGATGTCCTCCCCCACCGGGTCGGTCAACTGCGGCTGTTCCTGC
GGGCGCCATTGATCAACGCGCGTGGACGGTGTCTGCGGTGCGCTGGGCACCTCGCTCAGC
GACGATGGCAGAACTGGCGTTGGCTGCGGCACTGGCGGGGGTGGAGGGGGGAATGGGGGG
CTCTGCCGGATCGCCAGCGCCATCGCCTCCGCCTGCATCTGCGCTGTTCCCAGGTTGATC
GGTAGCCGACCGATCTCCTGCTGCCACCTCGGGCGCAGGCTGCAGATCCCGGCCATGAGC
GCCAAGGCCGACAGCGCCGCCGCCAGCGATGCAATGCGTCGCCAGGCGATCCGTTGTTGG
CAGTCACGGTTTGGCTTGAACGAGGTATCTATCATCACGACTCCGGCAACGCGGGCCACA
GGCCCTGTCCAAAGCTCATATGGCGGACAGGCTCCACTCGAACACGCTCCCAGCCGCCCT
TCCTGCGATGCAGAAGGTAGAGGACACGCATCGCCGTTCCTCCACTGCACAGATCCGAGG
CGACCGATGCCATTGCCCAGTTCCCATCCAGGCTGAACACAGGACGCTGCAGATAGACAA
CGCCCAGATCCGGATTGCCCGGGCCACCCGTGCATCCCTCGATACCGCGCGCGCGCCGTT
GCTGAAGCTCGTCCCACGTCATCCGTTGCGCCCGCACGTGTGCAAGCTCGAACGCGAGAC
CGGGTACCCGTGAAGCCCGGCGGTTCGCAACCTGCAGCATCGACTCCAGATGCTGCTGCA
GTTGAAAGGACGCCGCACTGTCATCATCGCGCCACTCGACGACGCTGTGACGAACCTGGC
AGACCGGGGCGGGATATCCTTCACCGCAGGAAGGCGCAGTCCATTCCATCACAGCGAATG
GAATGTCGGGCTCCCAGCCGCGCGGCTCGAAGTGTGCTGGCGCGACGTCTTCCAACCGCA
CCGCTGCGGTCGCGAACCCACTGTTACCGGCCAGCATCGGGGAGGAGACTCCTCTCATTG
GAATCGGTGGAACCGGCGGCTTTCCTGGCGGTGTCGGTCGCAGGTCGATGAGCTCTGCCA
TCACTTCGGCCTGCATCCGTGCCGTTCCCAGATTGATCGGAGGCGGGCCGACTTCCCGCC
GCCACTGCGGGCGCACGCTGACCATCAGCGCTACGACTGCAACCATCGATAGAACGACCG
TTGTGGCCAGGACGCGTTTCCTTGCAATGCGCTGTCGCATGAAGATCCTGGAAAAAGTGA
AGCACAGAGGAAATCGCCCGGAATTGCAGTACTACCCGGCCAGCACTACCGCCATCGGGT
AGCGCAGCGGCATTGCATCGACAGCGGCCGCCCACTGCAGACCCGAGGCATGGAAAACGG
TGGCGCCGGTCAACGCGACGATCATGGCCACCGCGTGCGCGGCCAGCCGCACGCACGACT
TCACTGCCGCGGCTCCTGGGCAACTTCAATGCACTGATTGAAAAATGGCGCGAGTTCTTC
ATGCCGCCGCCAGCGGGCGCGTGGCATTGCGGCCAGGGACCTCAGAAACCTGATACTGCA
TGCGGACATCCTTGCCGGGCACGCGTAGGCGGTGGTGGACGGATTCTAGCGCGATGGGGC
CGTGGGTCCATCACCCACAGGCCGCACTGGCGCCGGCCTTGTACCCGCGCGCCGGCGGCT
GGATTATGATTTTCCACCAGAAGAGCTATGCGCCACGGCATGCACGCCTCCCAGTTCACC
CGCGCCACCGCGCTCGTGATGTTCGTTCCAATGATCGGCCTCGCCGGTTGGGGTTCGTGG
TTTGGTAGCCGCTGCTTCAGCGATGGCTGCCTCGGCGTCCTGGTGGCATGGCTTGCCGCC
GTGGCCACCTTTGCGGTGCAGGCGTTGCTGGTGCTCCCGACGCATGCCTGGGCCCTCAAG
CGGCAGGGATGCCCCGCCTCCCGCAGCTACCTGCGTTGGCTTGGCGCGTCGGCCATCGCT
GCCTTCCTGCCCATCGTGCTCGGCTGGGGCTACCTGATGATCTTCCGATGACCTGCTGCG
CGTCTTCCGCACACGTATAGCCGGATCAAGGAGGCGCGGCCGCCTTCAGCAACTGCGCTG
CTACCCGATCAAACGGAGCGATGTCCTGCAGTGCGCGGCACATCGCCACGGCGCCTTCCA
CGCTGGCGATCACCAGGCTGGCCAGTCCATCCGCCGCCGCAGGTTCGTGGCCGTCGGCAA
TGAAGGCTGCGGCCAGATGCCCCTGCCAGCGCACGAACACCTCTGCGGCGGCCACGCGCG
GTTGGCTGGTAACCGCCTCGACCGGCTCTTCGACGGCAACGGCCAGCACCGGACAACCCG
CGCGGAACCCGGACCGCAGCAGGCGCTCGCGCCACATCGCCAGGAACTGCTGCAGGCCCT
GCACGGCCCCGCCCTTCAACAACTCAACGAGGAGCGCCTCCACCTTGTCACCAGCCATGT
GGGTGGCGCGCGCCAGCAGCTCCTGCTTGCCGCCGGGAAAGTGGTGATAGGTGGAACCCA
GCGGCGCCTCGGCCAGCTTGGTCACCTCACGGATGCTGGTGGCATTGAGACCCACGCGCG
CCAGCATCTGTGCCGCAGCATCAATCACGCGTTGTGGCGCATCAGAGGGGCGCGGGCTCA
CGGCAGGCTCCTTGCCAGGACAGTCGTCATAAATTAGCGTATCGGCGATTCTATAACAGT
CGTCATAACCATGAATCTCTGGTTCCGCCTGATCCACCTGCTGCTGTGCAGCCTGTTCCG
GCCGAAGCTGGAGGCGCCGTTCGGGGTCTCGCGGCTGCAGTTCCGGGTACTGCCCAACGA
CCTGGACAGCAACCTGCACATGACCAACGGCCGCTACTGGAACATCTTCGATCTGGGCCG
GCTGGACCTGATACTGCGGATGGGCCTGGGCCGGGTGGCGCTGCGCGAGAAGTGGGCACC
GATCGTCGGCGCTGGCACCATCCAGTTCCGCCGTGAACTGAAGCCGTTCCAGCGCTTCAC
CCTGGAAACACGCCTGGTCGGCTGGATCGGCTCGCGCGGCATCATGGAGCAGCGCGTGCT
GATCGGGCCCGAGCAGAAGATCGCCACCCGTGCGCTGCTGGTCACCGGCATCTACGACCG
TCGCGCGCGCCAGTTCCTGGGCATGCCGAAGATGATGGAAGCGATCGGTGTGGTTGCCCC
GCCGTCGCCGCCGCTCAGTGCAGCCGCCGAGGCGCTGCTGGCGGCCGATGCGGCGTTGAA
GCAGGACGACGCCTGAGGCACCTCAGCCTACCTTCGGCATGTTCTTGGTCACGCAATGGA
TGCCGCCACCGCCACCGGCGATCGCATCGATGTCCACCTGTTCGATCACACGACCGGGAT
ACATGTCTTCCAGTAGTTCACGGCAGTAGCCATCGGCTGCGTCGTCACCGAACTGCGGCG
CGACCACCGCGCCGTTGATCGGCAGGTAGTTGATGTAGCCCATCGCCAGATCATCGTTGT
CGCGGGTATGCACGTTGTCGCGCCCGTCCAGCGGCGGCGGCAGCGTGTGCACCTGCAGAC
GACGGCCATCGGCATCGGTGGCGCCGCGCAGAATCTCCAGGTGCTCGCGGGTCAGATCGT
AGTCGTAGGACTCCGGATCGTCGTCCAGATTGGCGATCACCACGCCCGGACGCACGAAGC
GCGCATAGAAATCCACGTGTGCGTCAGTGATGTCCTCGCCGGCGATGCCGGGCAGCCAGA
TCACCTTGCGCAGGCCGAGGTGGTGCATCAGCTCGGCCTCGATATCCGCGCGCGACCAGC
CGGGATTGCGATTGCGGTTCACCCAGCAGCTTTCGGTGAGGATGGCCGTGCCATGGCCAT
CGACTTCGATGCCGCCACCCTCGCCCACCAGATCGCTTTCCAGCAGCGTCGCGCCGGTCA
CCTGCGCCAGCCACGGCGCCACCGCACCATCGTTCCGTGCGCTCTGCTTGCCGCCCCAGC
CGTTGAAGTTGAAATCAACCAGGCCCAGCCCGCCCTTGCCATCGGTGACGAAACAACCGC
CGTAGTCGCGCACCCAGATGTCATCCAGCGGCACTTCGAGAAACTCGATGTTGTCGCGGC
CGCAGCGGTCCTGCGCCAGCTTCCGCTGCGCCGGGCGGCACAGCACGCTGACCGGCTGGT
AGCGGGCGATGGTGCGGGCCAGGCGGGCGACGGCGGTGTTCACCGCGTCGGCCTGCGCAC
CCCAGACCCGCGGTTGCGCAGCAAAGGCCAGGAAGACGCGCTCCTGCGGGCCGTGCTCGT
CGGGCATCCGCCAGACGCCCGCTGCTGGCCCCGCTGCGGATACGCGCGCGGGCAGCCCCG
CCAGGCCGAGGGCGGCCAGGCCGCCAAGACCAGCGGCGCCGGCCAGTTGGGTGAGGAAGT
GACGACGGCTGTTCATGACAGGCTCCATGGCCGGTGTGGGATGGACCTATGCTGCGCTTG
CGTATCGATAAGAACAAACGATAGATTCAGCCATCAATTGAACAGTTTTACTTATCTGAG
ATGCTGAGGCATTGGCCACCGCTGAACGCGTTGCGTGGTTTCGAGGCCGCCGCCCGCCTG
GGTAGTTTCCACAGGGCCGCCGAGGAACTGCATCTGACCCAGTCGGCCATCAGCCAGCAG
ATCCGGGGCCTGGAAGCCTCGCTGCAGCAGCCGTTGTTCTTCCGGCAGGGCCGCAGCGTC
ACCCTCACCGACGCCGGCATCGACCTGCTGGAAACCACCCAGTCACTGCTGCGGCAGCTG
GCCAGCGGCATCCGCCGGCTCGATCAGTACCGCAAGCCGAATCAACTGATCGTCAACACC
AGCCCAGCCTTTGCCCGGCATTGGCTGGTGCCGCGCCTGGCCAGCTTCCACCGCCTGCAT
CCCGACGCCGACCTGTGGCTGCTGACCAGCGAGGAGGCACCGGATATGACCACGCAGACG
CTGGACGTGGCGGTACGCGATGACCTCGACTCACAGGCGCAGTGCCAGCATCGCGTGCTG
CTGCAGGATCGCCTCTTTCCGGCCTGCCATCCGGCCCTGCTCGCCACGCCGGTGCACGAA
CGCCTCACCCTGCATGGCGAGCGCGAAATGGACTGGAGCCAGTGGCAGGTACAGGGGGGC
GCCGATGTCGGCCAGCGCCGCGAAGGCATGAACTTCTCCGAACCCGGGCAGCTGCTGGAT
GCTGCCTGCCAAGGGCTGGGTATCGCCCTGGTCAGCGAGCTGCTGGCGGCACGCGCCTGC
GATCAGGGGCTGCTGCAGCCGCTGGATGAGGCATGCGTGCGCGGCCCGCGCTGGAGCTGG
CTGGTGCATGAGGACAGCGCGGCCGATCCGCTGGTGATCAGTTTCTGTGAGTGGTTGCTG
GCGAGTCTGCCCGCAGAAGCTACTTCTGCTGCAGCGCGCGCTTGACCGCCGCCTCGGCCA
ACGGCGCCATCACCGCATAGCCCTTCGCCGTGGGATGCACGCCATCCTCGGCCAGCTGCG
GATCGAGTCCTCCGGCGGCATTGGCCATCGGCGTGTAGTAGTCCAGATAGACCAGCTGCT
GCGCATCGGCATAGCGCTTCAATGCCGTGTTCAATGCACGCACCTTCGGCGCTGGCGCTG
TTCCCGGCAGCCACGGGTAATCGTTGACCGGCAGCACCGATGCCAGCACCACGGCGATGC
CATGTGCACGCGCCAGGTCCACCATCGCGTGCAGGTTGTCTTCGATCATCGCCTGCGTGG
ACGGGCCGGTGTTGCCGGCAATGTCGTTGGTGCCGGCCAGGATCACCACCACCTGTGGCT
TCAGTGCCAGCACGTCCTGCGGGAAGCGCACCAGCATCTGCGCCGTGGTCTGGCCGCTGA
TGCCGCGGTTGAGCCAGCCCTTGCCGGGGAAGAATCCAGCGCTGCCTTCCGCACCCCAGC
CTTCGGTGATCGAGTCGCCGAAGAACACCACGCGCGGCTCGCCCGGCACGGCCGCAGGCA
GTCGCGCGTTGGCATCACGATAGCGCTGCAACTCCGGAAAATCGGCCAGGCGCTGCTGCA
TGAAACGAACCTCGTCTGGGCGCAACTGGTCGATCGGCGTCTGCAGCAGCGGATTGACTG
CGACGGCTTCTGCAGCGCCCAGCGGAGAAGCCAACGCGAGGCCCAGCGTCACGACGGTGG
CAGCGGCAAGCTCAACAGATCCACGCATGCGAGTACTCCTGAAATCATCTTCCGCAGTCT
AACGCCCCGCCCTGTGCTCAGCGTGCAGCCGTACGCGCCGCCACACCCGTGACTTTCGCC
GGCATCCACATGCCCGGCGTCCAGCCGCTGGCAGCGAGGATCGCCTTCGGGTTGTCCTGC
TGGATCAGCGCACGCACCGCATCACGCTTGTCCTTGGCCTGCAGGTAATAGGCCTTGGCG
ATGCGGTAACCCACCCAGTACCCCAGGTCGTAGGGTTCCTGCGAGCCCGGCTTGTAGTTG
TACAGCCACGGCGACAGATCGGTGCTGTCCAGATCCAGCGCGAACGCGCTTTCGATATGC
ACTTCCCGGCCACGGGTCCAGGCCGCGTGACGCCCATTGCCGACGTTGCCGGAAATCAGC
TCGGCGATGAACTCGGCGATGCCCTCGCCCAGCGAAACACGCAGCACTGTCGCGCGCGGG
TCACCCGGCTCGAAGTCGATCAGGCCGGTCTGCTGGATGTGCACGTATTCGTGTGCGATC
ACATGCACGAAGCGATCCTGCACATTGGCATTCATGAAGTCGGCCGCGCACAGCGCTTCC
AGACCAATGATCACGCCGCTTTTCGAGGTCAGCCCGACCGGCCGGCCGCGGCCCACCGCG
ATGGTCACCGGCGGGAACCGGGTCTGCGGGTAGATCGCCTGCAGGTTGGAAAACACCTGC
GTCAGGCGTTGCTTCACCGCGGGCAGTTCGGCCAGGCAGTTTCGTCCCTGTGCATACAGC
TCGGGCTGGCTGGCGATGGACTCGGCAATGCGTTCAGGACTGACCCGGCGCGCCTTGGCC
AGTTCGGCCAGGCCGGCCGAACCCTCGGCCAGGTATCCACGCAGCTGCGCAACGCTGGGC
TTGCCGCCAGCGCTGTCATAAAGTGCATAGAAACGGCTGACATCCTCGGTGAGGATCTGC
GGCCCTGCCGGTACCGCTGCGGTGGCCACGCCTACCGCCCCGGCACAGGCCAGGGCCAAC
AGGCCGCGCAGGATCATGAACATCGCTCCGTCCTTGGTGGAGTGCATGCGAAACGCGCAA
TCTATCACTCCGCCCGGCCCACTGCAGCAGGCGGATGCGGGCGCACCGGCGCTGTGCCAG
ACTCGCTTCGGCACCTGCCATGGAAGATGGAGCACCGCACGATGATGATCGTTCCCGCGT
ACTGGGCCGAAGCCCGCCTGCAGGCCCGTTTCCGTGGCCGGCCGGTGGTCGTGCGCCGCT
TCGGCTGGTCCGACGAAGGCCCTGCCGAGGCGCAGGTGCACGCCGACCGCCGCGCCAACG
AAGCCCTCAATGCCATCCTCGCCGGGCAGGCGCTTCCGCGACGCGAAGTGCGCAGCAACT
ACGGCGTGGAGGGCGTGCCGATCCGCGAGCAGATCGTGCAGCGCGACGGCGACGTCATCA
TTACACGCAACAGCTACGGTGCGCTGTGCCTGAACACCCCGGACGTGCTGTTCGCCGACA
TCGATCATGCGCAGCCACCTGCCGGTTGCGTGATGCCTGCAATCATCGCCGCAGTGCTGC
TGTTCGCTGGCGCCGTCATCGGCACTCTGCTCTGGCACTGGCTGGTGGGACTGGTGCTGG
GGGTGGCAGCGGTGCTGCTGGTCAACACGGCGATGCTGATGCAGCGCAAGCGGCGCCTGG
CCGCGGCCGGTGGCGCCGAAGGCGTGGCCCTGCAGCGGGTCGCGGCCTTCAGCGAACAGC
ATCCGGACTGGCATCTGCGTACGTACCGCACGCCGGCTGGATTGCGCGTGCTGGCCATGC
ACGCCACGTTCCTGCCCGAAGACGAGCAGCTGCAGGCGTTCTTCAGAACGCTGGGCGCCG
ACACCCTGTACGCGCGCATGTGCCGGCTGCAGCACTGCTTCCGTGCGCGCCTGACACCAA
AGCCGTGGCGCGTTGGCCTGAGGTACCGCATCCGTCCGCCGGTGGCCGCGTGGTCAGCCG
AGCAGGCCAACAACCCGGATCGCCTGGCCTGGATTGCCGAGTACGAAAAGAAGAGTGCCG
GCTTCGCCGCGTGCGCCTACCTGCGCAGTTTCGGTGATACCACGCGCATCCATGCCAAGG
CCGAGCACGTGCGCGAACTGCATGACCGGTTGGCGCATGCGCAGGACCGCCTGCCGTTGG
CGTGAGCTCGGGTGCTCAATCAGCGCTCTGCACGAACGGCTGCCCTGCCAGGGTAGTGCC
CAGCCGCACCGCAATCTGCTGTTCACCCTTCTCGAAGGTCGTCGCGCACTGCTTCCCGCC
CTTCTGGCACCCCACTTCCGGAAAGCCCTCCAGCGATTCCGGCGCGCCCTGCGCCGGCTT
CACCTGCCATCCCGCAGCATCCAGCAGGCGCTTGGCCTTGGCGTAGGGCATGCCGGCGAT
GATCCCCAGCTGCGCCAGCTCGGTGGGCAGCGATTGGGCATGGGCGTTTGAAACCAGGAC
CAACGACAACGTTGCAGCAAGAACGATGGCTTTCATTGCACCGACCCGGGACGAACTCAC
AGGGCCAGCCTAGCCCATCTGCGTGGCACGCGAATGTGCCGGTAACACGTCGTTACCGAG
TCTCCACAGTTGATTGCAGAGCGCGTGCGGCTGGTTACAGCAGGATGCAGGAAGGCCACC
CGGAGGTGGCCTTCCTGTTCCTTCACTTGGCGTTCTTCACGTAGGTGTCGAACCAGTTCA
GCATTTCCGATACCAGCTGCTCGTTCGACTCCAGCGCGGTGTACCAGTGCGGCTCGTTCG
GCAGCATCACCAAGCGGGTGGTACCGCCGTTGCCGCGGATCGCCTGGTACAGCTTGCGCG
ACTGGAACGGCTCGGTGCCCGGATTGGCGTCGTCCTCGCCGTGGACCAGCAGCAGCGGCA
GCTTGATCTTGTCGGCATAGAAGAACGGCGAGGCCTTCAGGTACACGTCCTGCGCCTGCC
AGACCGAGCGGCGTTCGTTCTGGAAGCCGAACGGGGTGAAGGTCTTGTTGTACGAACCGC
TGGTCGCCACGCCGGCCTTGAACAGCTTGGTGTGCGCGATCAGGTTGGCGGTCATCAGGC
CGCCGTGGCTGTGACCGGTCACGCCGATGCGGTTGCGGTCGACCACGCCCATGTCCACGG
CCTTGTCCACCGCCGCCTTGGCGTCGGCTTCCAGCTGCTCCAGGTAGGTGTCGTAGGCGT
TCTTCGGGTCACCCACGATCGGGAACGAGGCGTTGTCGATGATCGCGTAGCCGGCCAGCA
GCATCAGGCGGTACGGCTGCAGACGGGTGAAGGTCTGCTGCGAACCGGACACCTGGCCGG
CCTGCGCGGCATTGGCGAAGTCGGCCGGGTACGCATACAGGATCGCCGGCACGCGCTGGC
CTTCCTTGTAGCCCGGCGGCGTGTACAGGGTGAACGACAGGTCCACGCCGTCGGCACGCT
TGTAGGTCACCAGCTGCTTCTTGATCTGGCGCACCTCCGGGGTCGGGTCGACCAGCTTGG
TCAGCGCGGTCGCGGTGGACGCGAACTGCGCCTCGCCGGTCTTCGCATCAGCCACTGCCT
CACCCTGCTGGCGGATGAAGGCGTTCGGGGGATCGATCACCGACTGGTGCCAGGTCAGGT
AGCGCCCCGGCGTGCTGCTGAAACCGAGGAACTGTTCGTAGGCGTCGGCACTGCTGCGGA
ACAGGCGCTCGCTCTTCAGGGTGCCCAGGTCCAGGCGGTCCAGGAACGGACGGTCGCCCT
GCGGCGACGCGCCACGGCCGCTGAGGAACACATGGTTGCCCTCACGGCGCACCACCTGCG
CACCATTCGGCAAGCGGGTAAAGACCAGGTTGCCGGGGTTGGCGTACAGCTCGTCGCTGG
ACATGTCCCACAGCAGGCGGCCTTCCTTCTTCGGCTGGTCCACATCGACGATGCGGGTCT
GCATCCAGTGGCGGTTCTCGTCGTTCTCGTACTGGAACGCCACGGCCGGATCGGCGGTCC
ACGCGAAGCCCTCAAATCGCTGCGCGGTACGGGTGATTTCGGTCGGCTTGCCGTTGAACG
GGGCCTTCAGCATCAGCACGCGGTCGCGGTGCGGCACGTTGACTTTCCAGTCGCCCTTGT
CCAGTGCCTCGGCATAGACCAGGGTGGCCGGATCGGTGGCACGCCAGTCGAAGCCACGCG
GGCCTTCCGGCACGCCATGCACCGGTACGCGGTCGGCCAGCGGCAGGCTGGCAATCGGCG
TGGATTTGCCGCTGGCGATGTCCAGCACGGCCACGTCGTTGGCGAAGCGCTGGTAGGTCA
CCGCATGCGAGTATGGCGCCTTGATCGATTCGGTCAGCACGTGCACGCCATCGGGTGCGG
CGCTGACTTCGTTGAACAGCGCCGGCTGCCCGACCGGACGCACGCTGTTGGCGGCGGTAT
CGACCACGGCCAGCTGCGAGGCACCGTAATAAGCGAACAGCTTCTCGTCATGCACGCTGG
TCAGCGTGTCGCGGGCCTCGTAGGTGCTGCTCTCGCCACTGCTGCCCAGCGACTCCTGTG
CATCCGGGCCGGTCGGTACGCCGCCGTTGGACGGTGCCGGGCCCTGATTGGCCGGTACCA
GCTTCACCAGCAGGTTCTGGCTGCCACCCAGCCACTGCACGGTGTAGCCGAAGATCGGGT
TCAGCTGCACGTTCGGCACCTGCTTCACCTGCCCGGTGGCCGCATCGCCCACCCACAGCT
GCACGCTGGTATCGACCGCATTCTGGAAGGCGAAGTGGCTGCCATCGGCCGACCACAGCG
CGCCGGTGGCGCAGCCCTGCGGCAGGTTGACCTTGGTCTCCTTGCCGCTGCCGATGTCGA
CCAGGGTGAAGTCGGCCACGCAGGCCGGAATGCCGTAGCCACCGGGCGTGTCATGGCGGC
TGCGGTTCTTCGGCTCCAGGCGCACGCCAGCCAGCTTCAGGTACGGCTGGGCGACGCGGC
TGATCGACGGGTAGGTCTGCGCGGTGGTCAGCAGCAGGCGCTGGCCGCCCGGGGCCACGT
TCGGCGCCGGCGGCGGCGGTGCCTTCAACACCTTGAGCAGGTGTTCCGGCGGCTTCGCGT
AATCGGCAAGCGCCGGGCCAGCGGCCAGCAGGCCGACGGTGGCAACGGCAACAGCCGCCG
CCAGAGAGGTTCGACGGATGAGCATCCTTATCCCCTGGGGTGTGAATGGGCGCCCGGAAT
CGGGCATGGACCCGAATCTAGCACCGCAGGGGTTGTCGTGAATGGGCCGGAAGGACTAGT
GGCCGGATGGGGCAAAGTGCGGCTCCGGGAGGTGCCGGGGAACTGCCGGCACCTGCCAGG
CATGGCCTGGCACTACTGCTGCGCGTGCAGGTCCCAGGTGGCCAGGTAGTCGGGGTCGAC
CACGATCATGCCGCTGGTGCGCATGCGGTACTCGCCGGGTTCGGCTGGTTGGTACTGGTC
CAGCATCGGTGGCAGGTAGCGCTCGTGGCCATCATTCTCGTCGGCCAGCACCACGCCCTC
GTCGGCGCTGATGCGCAACACCGTGCCGGCGTACTGCTCCAGCCCCTTCACCTGGCCGTC
GCCGCCATAGCGGGTGACCCCGACCAGGACGACCTTGCCGATCATTTCTTCCGCCTTGGC
ATCGTCCAAGGTCGGCAGAATGGGAGTGAATTCGTCGCTCATCGGTGCACCTCCGTAGCC
TGCAGGACATCGTGGATGAGGTTTCCGCTTCGCAGTGCGCGTCGCTGGCAGCCGAGCAGG
TACCCAGCCTGGAGCCTCTGCATCGAGAGTGCCAGTACGCCCATGAACCCAAGGGTTCCT
GTAGCAGGATGCTGCCATCGCAGGCGGAAGGGACAGGTGAAGGCCGAAATCGGTCCTCGC
CGGTCAGAGGGTTGCGCCTGCACCCACGCTAGAATGCACGCATGCGCACCGTACATGCCC
TCCGCTACATCACGCCCTTGCGGGAAGGTGGCTCCCTGCCGGCCGTGGTCGAGACCGACG
ACGACGGCATGGCCGTGCTGAAGTTTCGTGGCGCCGGCCAGGGCCCGAAAGCGTTGATCG
CCGAGCTGATCGCCGGCGAGATGGCACGCACGCTGGGCCTGCCGATTCCGGAAATCCTGT
TCGTCGAGCTGGACCGCGAGTTCGCCCGCACCGAGCCCGACCCGGAAATCCAGGAGCTGA
TCCGCGCCAGCGAAGGCCTGAACCTGGGCCTGGACTACCTGCCCGGCGCGATCAACTACG
ACCCGGCAGCGATGCCGGTGGATGCCGACCTGGCCTCGCGCATCGTCTGGTTCGATGCGT
TCACCAGCAATGTCGATCGCACCACGCGCAACCCGAACCTGATGGTGTGGCATCGAAAGC
TGTACCTGATCGATCACGGTGCGGCCATGTACTTCCATCACGACTGGGCCAACGCCGGCG
ATGCGTGCGAAAAGCCGTTCGTGCTGATCCGCGACCATGTGCTGCTGTCGTTCGCCAGTC
GCATCGCCGAGGTGGATGCCGAGCTGGCCGCGCGCCTGACCGATGCCGAGATTGAACGCA
TCGTCGGCCTGGTGCCGGACAGCTGGCTGGTCCACGAGCCGGCGTTCGACAGCCCCCAAG
CCTACCGCCAGGGTTACATCGATTATCTCAAGCACCGCCTGAAAGTGCGTGCGGTGTTCG
TGCAGGAGGCCATCCGTGCCCACGCTGCACACGTATGACTATGCGGTCATCCGCGTGGTA
CCGCGGGTGGAACGCGAGGAGTTCATCAACGTCGGGGTGATCGTCTCCTGCCCTGGCGCG
CGCCATCTGGAAGCGGCCATCGAGATCGATCCTGCGCGCCTGCGTGCCTTCGCGCCGGCG
TTGGACCAGGAGGCGCTGCAACCATGGCTGGATGCGATCGTGGCCATCTGCCGCGGCGAC
GCCAGCGCCGGGCCGATCGCGCAACTGCCCGCGCGTGCCCGCTTCCACTTCCTTACCGCC
AAGCGCAGCTCGATCGTGCAGATGTCGAGCACGCATGTGGGCCGCACGGCGGACCCTGCG
GGTGTGGTGGAACACTTGATGACGAAGATGGTGCGGGTGCCGGCACCTAACGCGTAGCGG
CGACTGGTAGAGTCGACTGTTAGTCGACTAACGCACGCAGTGCGGGCTCTTCGGCGGCAT
TGATTAAGGCAGTCGACTAACAGTCGACTCTACCGGGTCGACTCTGCCCGGTCGACTCTG
CCCGGCTGACTCTGCCCGGTCGGTTCCATCACCATGCGCGTTCGCCTGCCGACTCAAGCT
CGCTCAACGGCCAGCGGCACCATCCGTACGGATGGTCACCGATCTGCGCGGCAAGACCGG
CTCGAACGGGATTTGCCAGAATGTAGCAAGCGTGCCTGTGCAGCGACGCGTCACTGCGGA
TCGCATGATCGTGATAACCCGCCTGCCAGATTGCACCCTGGCTCCCTCGCCGCCGGTTGA
TTAGAAAGCTGCTGCGCGCCTTGAAGCGCTGCACGCAGTAGCCCAGCGAATGGCCACGAA
GTTGAGCCAGCCAGTGGATGTGATCCGGCATGATCACCCAGGCAAACGATGCAGTCAGGC
CTTCCCGATCCATCGATCCGAGGAGCTGCATGGCAAGGTCGGCATTGGCAGGGCTATCGA
AAACACGATGGCGGTTCCGGCACACCATGGTGATGGTGTAGACGTTGCCGACTATGGATC
GGCGGCCGGCAAGCAGTTGAGGGCTGGGCATGAGTTCGAGAATGCCCGCCAGGATGGATG
CTCGACATCGGTTCACTGCCAACGTCAGGATCAGGGATCATCTTGATGCAGCGTCCGGGG
ATGTGGAGTCGCCTGGGTAGAGTCGACTGTTAGTCGACTATCGCGCGAAGCGCGGGCTTT
CCAGCATGGGAGAGAAGAGCAGTCGACTAACAGTCGACTCTACCCAGTCGGCTCTATCCA
GTCGGCTCTACCCAGCCGGTTCTACCCCGTCGGCCCTACCTGGGCAACGCAAACGCAATT
ACGTAATCGCCGTTCGGGGTTTCCATGAAATGGTGGCCGCCGGCCATGATCACCACGTAC
TGGCGCCCGCCCTGCTCGTACACCATCGGGTTGGCCTGGCCGCCGGCAGGAAGCTTGGCG
TGCCAAAGCTCCTTGCCGGTCTTCAGATCGATGGCACGCAGCAGGTCATCGGTGGCGGCG
GCGATGAAGATCAGGCCGCTGGCGGTCACTACCGAACCCCCGTTGTTCGGCGTGCCGATC
TCGATCGGCAGGCCGGAACGGATGCCGAACGGTCCGTTGCCGCGCGCACTGCCAAACGGA
CGGTCCCACAGCAGCTTGCCGGTGCGCAAGTCGATGGCACGGATACCGCCATAGGGCGGC
TGCTTGCACAGCAGGCCAGTGAACGGCAGCCGCCAGCCGGCGTTGACCTGGATGGCGTAG
GGCGTACCCACCTGCGGGTCGCCCGCGCCTTCGGCACCGCCCTTGTCGAACCGGACCTTC
TCGCGTGGCAGCCAGCCCAGCCGGTCGGCCTCCGCGCGTGGCACCAGCCGGTTGTAGTTG
GGCATGTCGTTGTAGTTGGCCACGATCACGCCGCGGCGCGTATCGATGGACACGCTGCCC
CAGTCCGAGCCGCCGTTGTAGCCGGGGTACTCGATGGAATGTCGCTCGCTGCTCGGCGGC
GTGTAGAACCCTTCGTAGTACGCCTTGCGGAACTGGATGCGGCAGACCAGCTGGTCAATC
GGGGTGATGCCCCACATGTCACGCTCGGTCAGGTCATGTTCGCGGCGCAGCGTGTGGTAC
AGCGAAAACAGCTGGGTGGGAGAACGCTGCTCGGGTTCGACGCCGCCGACCGGTACCTTG
CGCTCTTCGGCCGCGGTCAGCAGCTGGCCGTTGCGGCGATCGAGGATATAGAGGTCGCCC
TGCTTGGTCGGCAGCAGGATCGCCGGCACCTTGCCCGCCGCCGTCGGGTAGTCGATCAGG
CTGGCCTGCGACCCCAGGTCGTAGTCCCACACATCCTTGCGCACCGCCTGGAAATGCCAG
GCCGGCTTGCCGGTGGCCACGTCGATCGCCACCAGCGAGGTGGAATAGCGGTTCTGGTTT
TCCGTGCGCGAGCCGCTCCAGTAGTCGCCCGCGGCATTGCCCAGCGGCAGGTAGACCAGG
CCCAGCGCTTCATCACCGGTGGCGGTGGTCCACATGTTGGGCGTGCCGCGCGTGTAGGTC
TGCTCGCGCGGCGGCAGGCCGTTGCGCTCGGGCTGGTCCATGTCCCACGCCCAGCGCAGC
TTGCCGGTGATGGCGTCGTACGCCTGGATCACGCCCGACGGCGCATCGCGGCGCTGCCCA
TCCAGCACCTGGTGGCCGGTCACGATCACGCCGCGCACGATGGCCGGCGGCGAGTTGATC
GACACGTAACCCTGTGGCACCTCGCCCATGCCCAGGGTGATGTCGACCTGGCCGTTGTTG
CCGAAGTTGGCGCAGGGGCGGCCGCTGTCCGCGTCCACCGCGATGATGCGACCGTCCAGC
GTGCCTTCAATGATGCGCGCCCAGCACGCCGGACGACTGCCCGGTGCAGCGCTGCGGGTG
ACGCTGGGCGGCGGCTCCGGCAGGGCCAGATCGGCAGCGACATCGGCCAATGCCGCGTCA
GCAAGGGTCGGCGTGCTGGGCTGCTCGTAATAGCTCACACCACGACAGGCAGCGGTATAG
GGAATCGAAGCATCCTTCACCTTTGGATCGAACCGCCACAGTTCCTTGCCGCTGGCAGCA
TCAAGCGCGATCAGGCGGTTGCGTGCGGTGCACAGGTACAGGCGGTCGCCGATCTTCAGC
GGCGTGGTTTCGGCACCCCAGCGCTTCTTCGGCATATCCCCGGTACGGAACTGCCAGGCC
GGCTGCAGCGTGGCCACATTGGCCGGGGTGATCTGCTGCAGTGGCGAATAGCGGGTACCC
GCATTGCTGCGGCCCCACGCCGGCCAGTCGCCCTCGGCGGGCTGGTCAGCCGGCTGCAGG
CCCGTGGTATCGCGCGTAGGTTCCAGTCCGGCGCTGACCGCGCCTTCCGGGAACGGCTGA
TGCCCATCCACTTCACCATGCGGCGCGAAAGCCAGGCCGAAGGCGGCCACGAACACCAGC
ATCAGCACGCCCGCCACGCTGCGCGACAGGGGTTTTGAAACCGGCTCGCGCAGTGTCGGC
GCCAGCAGCGCCAGCACGATGCCGAGCGCAGTCACCAGCCCGAGCCGCGGTACCCAGCGC
CAGTAGTCGCTGCCCGATTCCCACCAGGTCCACAGCAGCGTGCCGATGAACACCAGCGCA
TACAGCAGCGCGCCGCTGCGGCGGTTGCCGAACAACAGGGTTCCGCTGGCCAGCAGGCCG
AGCCCGGCGATGGCGTAGTACGCCGAGCCACCCAGGCTGAGCAGCCACCCACCGAGGCCA
CCGATGACCAGGCCGAGCACGACCAGCAGCAGTGACAGCACGGTGACGAGGGGATGCCGG
GAGGCGCGGACGGGAGCAGGAGCGGACTGCGGCGTGGCGGACATCGTCGATCTCCGGGGG
CAGCATGCGCCCTTATCCCACCGCCTGCGTGAAGCGCGCGCGTATGCGTGGCACCCGGAT
ACGACGACGCCGGCGCAGGGCCGGCGTCGTCGGTACCTCAGGCTCGCGGCAGGATCACTC
CTGCGCGGCGTCCTCGCTGCTGGCAGCAGCCGGTGCGCCGTCGGTCGTGGCCGGGGCGGC
GGCAGCCACCTCGTCCTCGTCCTCGTCGATCGAGGCATCCATGCGCTCCACCGCCTGCAG
CTTCTCGTCCTTGGAGAGGCGGATCAGGGTCACGCCCTGGGTGTTGCGGCCGACGCGGCT
GATTTCCGAGCCACGCGTACGCACCAGGGTGCCACCATCGGAGATCAGCAGGACTTCGTC
GCTGGAGCCCATCAGCACCGCGGCGACCAGCTTGCCATTGCGCTCGGTGGTCTGGATGCC
GATCACGCCCTGGGTGCCACGGCCCTTGCGCGGATAGTCCGGCAGCGGGGTGCGCTTGCC
ATAGCCGTTCTCGGTTGCGGTGAGGATGTACTGAACGCTGGCGTCGTCGGCGCCGTCGAT
CACTGCATCGCCATTGCCGGCGGCTTCCTCGACACCGCTGTCGTCCTCGTTCTCGTCCTC
GATGCCACCGGCACTTTCGGCCACGATCAGGCTGACCACTTCCTCGCCGGCCGGCATCTT
GATGCCCCGCACGCCGGTGGCGGTACGGCCCATCGAGCGGACCTTGTCCTCGCCGAAGCG
CACGGTCTTGCCGTTGGAAGCGAACAGCAGGATGTCGCGCTGGCCGTCGGTCAGGCCGAC
GCCGACCAGCGCGTCGCCCTCATCGAGGTTGATCGCGATCTTGCCGCGCGCCAGACGGAA
GGCGAACTCACCCAGCGGGGTCTTCTTGACCGTACCGTTCTTGGTGGCGAAGAACACGAA
CTGGCCATCGGCGTAATCGCGCACCGGCAGTACGGCCTGCACGCGTTCACCCGGTTCCAG
CGGGATCCAGTTGATGATCGGACGGCCGCGGGCGTTGGAGCCCGCTTCCGGCAGCTGGTA
GACCGGCAGCCAGAACACCTTGCCCGAACTGGTGAAGGTCAGCAGCGTGTCATGCGTGTT
GACCAGCCACAGCTGTTCGATGAAATCCTCTTCCTTGGTCGCCGCCGCACTACGGCCACG
ACCACCACGGCGCTGCGCGCGGTACACGCTCACCGGCTGGCGCTTCACGTAACCGGCATG
CGACACGGTGACCACCACGTCTTCCGGCGCGATCAGGTCGAGGATGTCCAGGTCTTCTTC
GCTGTGGCGGATCTCGGTACGACGCTCGTCGCCGAATTCGGCCTTGACACTGACCAGCTC
TTCGCGGATCACCTGCAGCAGGCGGTCGGGATCTTCCAGGATGTGGATCAGCCCGGCGAT
CACTTCCAGCAGCTGCTTGTACTCATCGGTCAGGCGGTCCTGCTCCAGCCCGGTCAAGCG
GTGCAGGCGCATTTCCAGGATCTGGGTGGCCTGGATCTCGGTCAGCTGGTAGCCGCCCTC
GATCAGGCCCACGCCCTTGGGCAGGTCTTCCGGGCGCGAGGCTTCGGCGCCGGCGGCACC
CAGCATCGCACCGACCAGGCCCGGCTCCCACACGCGGGCCAGCATGCGCTCGCGTGCTTC
GTTCGGGTTCGGCGAGGTCTTGATCAGTTCGATCATCTCGTCGATGTTGGCCAGCGCGAC
GGTCAGGCCTTCCAGCACGTGGGCACGGGCGCGCGCCTTGCGCAGCTCGAACACGGTACG
GCGGGTGACCACTTCGCGACGGTGGCGGACGAACGCCTCCAGCATCTGCTTGAGGTTCAT
CAACTGCGGGCGGCCATCGACCAGCGCCACCATGTTGATGCCGAACACCGATTCCATCTG
CGTCTGCTGGTACAGGTTGTTCAGCACAACCTCGGCAGATTCACCGCGCTTGATCTCGAT
GTAGATGCGCATGCCGTCCTTGTCGGACTCATCGCGCAGCTCGCTGATGCCTTCGATCTT
CTTTTCCTTGACCAGCTCGGCGATCTTCTCGATCAGACGCGCCTTGTTCACCTGGTAAGG
AATTTCAGTGACGATGATCGATTCGCGGCCGTTGTCGGCCACTTCGATATCGGCCTTGGC
ACGGATGCGCACGCGGCCACGGCCGGTGCGGTAGCCGGCGACGATGCCGGCGGTGCCGTT
GATGATGCCGGCGGTCGGGAAATCCGGGCCCGGGATGTACTCCATCAGGCCGTCGACGTC
GATTTCCGGGTTGTCGATCAGCGCGATGCAGGCGTTGATCGATTCGCTCAGGTTGTGCGG
CGGGATGTTGGTCGCCATGCCCACCGCGATACCGGCCGAACCGTTGACCAGCAGGTTCGG
GAACCGGGTCGGCATGACCGTCGGCTCCAGTTCCTTTTCGTCGTAGTTGGGCTGGAAATC
GACGGTTTCCTTGTCGATGTCCGCCATCAGCTCATGCGCCAGGCGCGACATGCGCGCTTC
GGTGTATCGCATTGCCGCGGCGGAGTCGCCATCGATGGAGCCGAAGTTACCCTGGCCATC
GACCAGCATGTAACGCAGCGAGAACGGCTGTGCCAGGCGCACCAGCGTGTCGTACACCGA
CTGATCGCCATGCGGGTGGTACTTACCGATGACGTCACCGACGATACGCGCCGACTTGAA
GTAGGGCTTGTTGCTGTGCGCGTTGAGTTCATTCATCGCGAACAGCACGCGGCGATGCAC
CGGCTTGAGGCCGTCGCGCGCATCCGGGAGCGCGCGGCCCACGATCACGCTCATGGCGTA
ATCGAGGTAGCTCTTGCGCATCTCGTCTTCCAGGTTGACCTGGATGATTTCCTTGGCGGT
TTCTGCCATTCGGGTTCCGTTGTCTGGTAGCGGTCCAGTCCGGCGCAGCCCCCTGCGGGA
GGGGGTCGTGCCGGAACCTCGATTCAACCTGCGGATATTACCACAACAGGCCGTTTTCCG
CCTCCCTTTACGGGTATTTTACCTGCACAAATCAGGAACTTAGGGGGTTGCTGACCCGCG
GCCGGCACCACCGGGGGGCGGAGGTCACGCGGCCCCTCCCCCGCGCGTCAGCCGCCGAAG
GCGGCGCGCATGTTCTCCGGGGTCGGGTTCAGGATCACGCCGCGCTCGGTCACGATGGCG
TCGATCAGCTCGCCCGGCGTGACGTCGAACACCGGGTTCCAGGCAGCGATGCCCTCTGCC
ACCGTGCGGGTGCCGCCCACGCCGTACAGCTCGCCCGGATCGCGCTGCTCGATCTCGATC
TGGCTGCCGTCCACGGTCTCCATGTCCACCGTCGAGGACGGCGCCACGACCATGAACTTC
ACGCCGTGATGGCGGGCGGCGATGGCCAGCTGGTAGGTCCCGATCTTGTTGGCGGTATCG
CCGTTGGCGCAGATGCGGTCGGCACCGACGATCACCCACTGCACAGCGCCGGTCTTCATC
AGGTGCGAGGCGGCCGAATCGGCGATCAGCGTGGCGTCAATGCCATCCTGCTGCAGCTCC
CACACGGTCAGGCGCGCGCCCTGCAGCCACGGACGGGTCTCGCCAGCGAACACGCGGGCA
ATGCGGTGCTGGGCCATGCCGGCGCGGATCACGCCCAGCGCGGTGCCGAAGCCGGCGGTG
GCCAGCGAGCCGGTGTTGCAGTGGGTCAGCACGCCGCTGCCGGCTTCGATCAGGCCTGCG
CCCAGCGCGCCCATGTGGCGATTGGCGGCCAGGTCTTCCTCGGCGATGGCCTGCGCTTCG
GCCTCCAGCTTCGCCTTCCAGTCAGCACCGGCGGCATTCAGGCAACGGCGCATGCGCGCC
AGCGCCCAGGCCAAGTTGACGGCGGTCGGACGCGAAGCGTTCAGACGCTGCAGCGCCGGT
TCCAGCTGCTGCAGCGCGTGCGCACCGTCTGCGGCCTGCACGTCACGTGCGGCCAGCACC
ACGCCCCAGGCGGCGGCGATGCCGATGGCCGGCGCACCGCGCACGGTCAACGCGTGGATG
GCCGCAGCCACTTCGTCACTGTCATGGCAGACCACATGCTCGACCACGAACGGCAGCTTG
CGCTGGTCCAGCAGTTGCAGGGCATCGCCGGTCCACAGGATCGGGCGGATATGGTCGTAA
CGGGCGTAGTCGATGTCGGAGGCAGTGTTCATGGGCCCATTGTAGGGCCACGCCCCCCGG
GGTTGGAGCCCGCCCGGGCTCAATTCACCGAGAACTCGGCGCGGCAGCCACCGTCCACCC
AGATGCCGTTGCGGTTCCAGCCCCAGGTGTTGCCTTCCTCGCACGGGGTGCTGGACAGCT
GCTCGGAGACGGCGGCACCGACCGAGATGCTGGCGCCGCAGAAGCGGCGCTTCTTCGACT
TCGATTCACAGGTCAGCCGGCGTGGTACGTCAACGAATCGGCCGTCCTCGTCAGCCACTT
CGAAATCCCCCTGGCAACCGCGGCTGGTCCAGACTTCATTGCGCTTGTAGCCCCAGCCCT
GCCCTTCGCGGCATGGCAGCGCCGACAGCTGGCGCAGCAGGCGCACTGGCGCGCCATCCA
GGCGCACCGGGCAGCTCTGCGGGCGACCATTGGATTCACAACGCACCACGCGACGGACCA
GGCGCTTGCCCTCGCTGGCCACCGGCGCGGCACCCGCAGCGCGGCGTGCGCGGAACTCGG
CGCGGCAGCCCAGCGTGACCCACACGCCACTGCGGTCGGTGCCCCATTCGCTGCCACGGA
TGCAGCTGCTGTTGGAAAGCTGGCGCACCAGGTCGACGCCGTTGCTGACATCGATATCGC
AATGCACCCAGCCCATATCGCGTGATTCGCAGGTCACCACTTCACCGTCGTAGCCGGCCT
GCTGGGCAGATGCCGATGACGGCAGCCAGGCACCCCAGAGCGCGATGGAGTAAACCGGTG
CAGCGACAACCGCAAACCACTTGACCAAAGCCTTCCCCAGCAGGAATGGATGAACTGCGT
GCCAGTGTCCGGCATCTGCCGTGATAAGAGCATCATCCTGCTTACCGAAGCAAGCGCGGA
ATCGCGGAATTCCGTTCAGTCTTTGACGTTCAGGAACGCACGTCGCTCATGCGTGGGCAA
AGTCGTAGGCCAGCACGTCGGCAATGCGCGGCGTGCGGTTCATCGCCATCAGGAGGCGAT
CGACCCCCACCGCCACGCCCGCGCACGCCGGCATCGATGGCAGCGCGGCCAGCAGCGCCT
CGTCCAGCGCCGGCTGCACCTGGCCACGTTCATGTCGTCGCTGCAGGTCACGCTGGAAGC
GCGCGCGCTGCTCGTGGGCGTCGTTCAGTTCGTGATAGCCGTTGGCCAGCTCCACCGCGC
CCAGGTACAACTCGAAACGCTCGGCCAGGGGCGGTGTACCGGCACGGATGCGCGCAAGCG
CCGCCTGGCTGGCCGGCCAGTCATGGACCACGGTCATCACTGTGTCATCAAACTGCGGCT
GGATGCGATGGGTCATCAACAGGTCCAGCCAGTCATCGCGGGTCAAACCGACCGGATCGA
TGTGCACATCACCCAGCGCGGCCCGCAATGCAGCCTCATCGGCCTTGAACGGGTCAACGC
CCACACGCTGCTGGAACAGCTCGCGGTAGCTCAGCACGCGCAGGGTCGCACTGCGCCCGA
CCAGCGCCAGCGCCTGGCCGACCAGCTCGGCGGTCTCCTGCACCAGGCGATGATGATCCC
AGCCAACCCGGTACCACTCCAGCATGGTGAATTCCGGGTTGTGGCGGCCGCCCGCCTCGC
CATTGCGGAACACCCGGCCCAGTTCGTAACAGTCACCCACGCCCGCCGCCAACAGGCGCT
TGAGCGGATACTCCGGCGAGGTGCGCAGCCAGCGACGGCGTCCGCCGGCATCGACATGGC
CGGTGAAATCGGTATGGAAGCTGTCGATGTTCGGCTCGGTGTTGCCGGCCACCGACAGGA
TCGGCGTTTCCACTTCCAGCACATCACGTTCGGCGAAGAAGCGGCGGACCAGCGCATTGA
GCGCGGCGCGCTGCTGCAGCGCGCGCAGCAGGGCCTCGCTCACAGGATGCCCTCCGGGCG
CGGGTGGTCCAGCGGCAGGGTCAGCAGATCGCGGGTGTCATCGATGTAACCGCTCGCCAG
ATAGAGGCGACGGGCCAGCTCGTTGTGGTGGTTCACTTCCAGGCGCAGGCGGCTTACGCC
GCGGCCCCGTGCCCGCTGTTCGCAGATGGCCAGCGCCTGCTTGCCGCGGCCACGACCGCG
CGCACGGTGGGCCAGGTACAGCTCGTCCAGCAGCATGAAGTGGCCGCCCTGTTCCAGGCT
GAAGCCCATCGCGATCACTGCGTAACCGACCACCTCGCCCGCCTCGTCCAGCCACAACAG
CACTTCGCCGTTGCGTGGGTCGGCCAGCAGCGCATCCACGCCGCGACGCACGCGCGCGTC
GTCGAAGTCGATCCTGTCTTCGGCATAGAACTCGCGCATCAACGCGATCAACAGTTCTTC
GTCGGCACGGGTGGCCAGGCGGAAATCCAGAGGGGCAGTCTGCATCGGTGTTCCTTTGTG
CTTCATGCCGGGTGCCGGGCACCCGGCGGCGTCATCATTCGTGTTCGGCAAGATAGGCCA
GCAGGCGGTCCTCATCCCACACCGGCACGCCCAGCGACTGTGCCTTGTCCAGCTTGGAGC
CGGCCTCGGTACCGGCCACCACGAAGCTGGTCTTCTTCGACACACTGCCGGAGACCTTGG
CACCCAGCGCTTCCAGGCGTTCCTTGGCGGCATCGCGGGTGAGCTGGGCCAGGGTGCCGG
TCAGCACCACGGTCTGCCCATCCAGCGGACCCGCCACGATCTCGGCCAGCGCCGGCGCCT
TGGCCAGGATCTCCCGCATCGCGTTCTCGGCGGCCAACAGCATCGCACCGTGGCCATCAG
CGTCCAGCCATTCGGCCAGACCGCGCGCGGTGTCATCGGGCAGACCGGCGTTGACGAACT
GGCCATGCTCGGCGTCGAGCACCGCCTGTGCGCCGGGAAGCGCAGCCACCAGCTTTTCGG
CGCGCAGACGGGTGATGCCGGGGATCTCCGACTCGACCAGCAACTGCGCCAGATCCAGCC
CTTCGCGCAGCTTGGCACTGGGCGCATGCACGTCGCTGATGCGCACCTGGCCGACCTGCA
GCAGGTCATCGATGGCCTGCTGGTTGCCCTGCTGCTCGAAGAAGTGGCCAAGCGAACGCG
CCACTTCGCCACCGATGTCCGGCACACGCTTGAACAGCGGCCACGGCAGGTGACGGATCA
GCTCCAGGTCACCGAACCACTGCGCCAGCGCCTTGGCGGTACTTTCGCCCACGTGCTCGA
TGCCGAGCGCGAACAGCAGGCGCTCCAGCGTGGCCGCACGACTGGCGTCGATCGCTGCGA
TCAGGTTGTCGGCCCACTTGGTGGCGATCTTCTTCGTGTTCCATTCGAAGCTGGCCGGCT
GCGCCAGCGCCTGCGCGCGCCAGCCCGGATCGTTGCCGTCCAGCTTGAGCACTGCATTGA
GCACCGCACCACTGCCCTCGGCGGGAAGGTGCAGCTTCAGCGCCGCTGCCAGCGCCGACG
GCTCCTCGGCGTCCAGCACCAGCTTCAGGTGCAGCAGCGTATCGCGGCTGAGCCGGTACA
GGTCGGCCACGCTCTTGACGATGCCCGCGTCGACCAGGGTTTCGATGTACTTGTCGCCGA
GACCGTCGATGTCCATGGCGCGGCGCGAGGCGAAATGGGCAATGGCTTCCTTGCGCTGCG
CCGGGCAGGACAGTTCGCCCGAACAACGCCACGCCGCCGCCCCCTCCTCACGCACGATCT
CCGAGCCGCACACCGGGCAGCGCGTCGGCATCTGCCACGGCGTGGTGCCCTGCGGGCGGC
GGTCGAGAATGACGCTGACCACCTCGGGAATCACGTCGCCAGCGCGGCGCACGATCACGC
TGTCGCCAACGCGCACATCGAGGCGCGCGATCTGGTCGGCATTGTGCAACGTGGCGTTGG
ACACGATCACGCCAGCCACAGCCACCGGCGCCAGTCGCGCGACCGGCGTGGCAGCACCGG
TGCGGCCGATCTGGATCTCGATCGCCTCCACCGTGGTGCTCTGTTCCTGCGCGGGGAACT
TGTGCGCGATGGCCCATCGCGGCGCACGGGAGACGAAGCCCATCGCCTGCTGACCCTCAC
GGTCATCCAGCTTGTAGACCACGCCATCGATATCAAACGGCAGGCCGTCGCGGCGTTCAC
CGATAGTGCGGTAGTAACCGAGCAGGCCGTCGGTGCCCTCCACCACTTTGCACAGCTCAC
TGACCGGGAAGCCCCAGGCGCCGAGCTGGGCCAGGGTGCCCGAATGGGTGTCCGGCAGCT
CGCCGCCCTGCACTTCGCCGGTGCCGTAGGCGAAGAAACTCAGCCTGCGCTGCGCACTGA
TCTTCGGGTCGAGCTGGCGCAGCGAACCGGCCGCCGCGTTGCGCGGATTGGCCAGCACCT
TGCCGCCCTGCAGGCGCGCACGTTCGTTGTAGGCCTCGAAGTCGGCGCGGGCCATGTAGA
CCTCGCCGCGCACCTCCAGCACATCCGGCCAGTCCTTGCCGTGCAGGCGCTTGGGAATGT
CACCGATTTCGCGCAGGTTGGCGGTCACGTCCTCGCCGGTACTGCCATCTCCACGGGTCG
CGCCAAGCACGAAATGACCGTCCTCGTAGCGCAGGCTGATCGCCAGGCCGTCCATCTTCG
GCTCGGCCGAGAACCGCAGGCTGCGGCGGCCCAGGCGCTCATCGATGCGGCGCACGAAAT
CGGCCACTTCCTCGTCGCTGAAGGCATTGGACAGCGACAACATCGGTACCGCGTGGCGCA
CTTCCGGGAAGCGGCCAGAGGGGCGCGCACCGACCTGCTGGGTCGGGCTGTCGGCACGGG
CCAGTTCCGGGTGCTCGCGCTCCAGCGCTTCCAGCTCGCGCACCATCCGGTCGTAGTCGA
CGTCGGGGATCTCCGGCGCGTCCAGCTCGTGATAGGCGCGGTTGGCCTGGGCGATCTGCC
GGCGAAGGTCTTCGGCGCGTTCGGCGGGGCTGGGGCTCATCGGGATCCGGTGGTTCTGGG
ATGGCCGGGGATTCTACCGCGCCCAGCCGTCAGGCCCTGTAACGCCTCCGCCTTTGCAGC
GTCGAGCGTGCTCGACGGGCACTCCCCGCTCCGGCAGGTGCCAACCTTCTCCCTCGTTCC
GGCAGGTGCCAACCTTGGTTGGCACATCTGCATGGCGCGACGCCACAAAAAGCAGCTTGC
CGCCCACCCTCGCCGGCGCTAGCGTGCGACGGTCTGCCCTTCGGAATCCTGCCCGTGACC
CTGCCCGCTTCCCGTCGACGCTTCCTGCAACTGGCCGGAGCCGGCCTCGCCGTCGCCGGC
AGCGGGCTGCCGCGGCCCGGCCATGCCCAACCCGCGACAGCCGTCGCCCCGGGCCCCGCC
GAAGGTGCGGTGCTGCTGAATTTCAACGAATGCCCCTACGGCCCCTCGCCCGCAGCCCAG
CAGGCGGCACGCGACAGCATCGCCGGTTGCGGCCGCTACCGTTTCGCACTGGCCGGTCAG
GTGCGCGACGCCTTCATCGAACAGGGGCGCATTCCGGCCGATCACGTGCGGCTCTATCCG
GGTTCCAGCGAACCGCTGAACCGTGCCGCCGTGCTGTGGACCCGCCCGCAGGCGGGACTG
GTAGTCGCCGATCCGACCTTCGAGACGCTGGGCGAGGTCGCGGCCGCACACGGTGCGCAC
GTGCAGAAAGTGCCATTGCACGACGACGGCGCACATGACCTGCGCGCGATGGTGGCCGCC
GCACACGCGCGCTCGACCGGCCTGCTGTATGTGTGCAACCCGAACAACCCGACCGGCTCG
ATCAGCCCGCCGGATGAGCTCGCCTGGCTGCTGGCCCACAAGCCTGCGTCCACCCGCGTA
CTGGTCGACGAGGCCTACCTGCAGTACAGCGAGCAGCCGAGCCTGATCGCGCAGGTGGCG
CAGCGCGATGACCTGATCGTGTTGCGCACGTTCTCCAAGCTTTATGGCATGGCCGGCCTG
CGCCTAGGCGTGGCGGCCGCGCATCCCGACCGCCTGCGCGAACTGGCCAGCCTGGGCGAC
AACCCGCTACCCGTGCCAGCACTGGCCGCGGCACTGGCCAGCCTGCAGGATCCTCAGTTG
ATCGCGCAGCGGCGCCTGCAGAATGCCAAGGTGCGGCAGGCCACCATCGCGTGGCTGGGC
AAGCGTGGTTTCAGCTGCGTGCCGTCGGAAGCGAACTGCTTCGTGGTGGATGTGCAGCGC
GACGGTGCCGCCTTTGCCAAGGCGATGGCAGACAACGGCGTGATCATCGGCCGCAGCTGG
CCGATCTGGCCGCAGCGCGTGCGCGTGAGCGTCGGCACCGAGGACGAGATGGCCACGTTC
CGCAGGGCATTTGCCAAGGTCGCCGGCGTACCGGCCTGACCCTGTTGGTGGGGGCGAGCC
TTGGTTCGCCCCACGCATGGCGTGGATCTACTGTTGTGGGTGCCGACCGCTGGTCGGGGT
GGGTGCCGACCGTTGGTCGGCACACCATGGCGCTCACCAGCGCGGGGTCTTGGTCAGCGG
CGGCGCCTGGTGCTGGCGATCATAGGCACGCAGTTCGTCACGGATGTGCGCGATGCGCTG
CCGGCCGAGAGCGTTGCGGCTGTCGTCCAGCACCACGCCGTCGAGCAGCTCGGCCATGCG
CTGCACGGTGGGCAGCATCTTCTCCCAGGCATCCAGCGCGGTCAGCGGCCCCGGCAGGGT
CAGGAAGAAGGCGATGGCCGGGGTCTCCATGGCGCGGATGTTGGCCATGTCGAAGCTGCC
CGGCTTCATGATGCTGGCCATCGAGAAGATCGGGCCGCGCTCGGGGTGGCCTTCCACCAG
GCGGTGGAACACGTTCATGTGGCCGAACACCAGGCCGGTCTTCTCCGCCGCCACCACGAT
GTCTTCGCCACGCAGCTGTTCGCCGGCGCGAGCGGCCACGAACAGCGACACGATCTTGTC
GAAGTCCTGGGTGGCGCGCTTGCCAAGGTCGCTGGCCGCGCCGGCGTCGGTGTCGGCCAG
GCCAAGCTCGGCCTGCTCGCCTTCCGAGCCCATGCCCGGCTCTACGCGGCCATCGGCCAC
AGTGACGCCATCATCGCCCAGCACCGGCTCGCGACGCTCGCCGCCGGTCGGTTCCGCGCT
TTCCACGCGACGCCCCTGGGGCTTCTTCTTCGGACGGCCAAACAGGAAGATCGCAGCGAT
CAACAGCAGGCCGGCGGCCAGGATGCCGATGCGCAACAGTGCCGTGTCGGACATTCGATA
GGTTCTCCGGCTAGTTCATTCAGGTAATTAGGATGGCACGTCAGGCCGCGCCCGCCAATC
GTGCGGCTTCTTCCAGGTCCACGCTGACCAGCCGACTGACGCCCGGTTCGCGCATGGTCA
CGCCCGACAGCTGGTGCGCAGCCTCCATCGTCGCCTTGTTGTGGCTGACGAACAGGAACT
GCACCTTCTCGCTCATTTCCTTGACCATGTTGGCCAGGCGACCGACGTTGGCTTCATCCA
GCGGTGCGTCCACCTCGTCCAGCAGGCAGAACGGTGCCGGATTCAACTGGAAGATGGCGA
ACACCAGCGCTACTGCGGTCATCGCCTTTTCGCCGCCGGACAGCAGCGAGATGCTGGACA
CGCGCTTGCCCGGCGGGCGCGCCATGATGGTCACGCCGGTGTCGAGCAGGTCTTCACCGG
TCAATTCCAGGTAGGCGTGGCCGCCACCGAACAGGCGCGGGTACAGCGCCTGCACGCCGG
CGTTGACACGGTCGAAAGTGTCCTTGAAGCGGCCGCGGGTCTCGCGGTCGATCTTCCGGA
TGGCATCTTCCAGGGTTTCCAGCGCTGTGGTGAGGTCGGCGTGCTGCGAATCCAGGTAGT
CCGAGCGCTGCGAGGCCTCGCCATACTCGTGAATAGCAGCCAGGTTGACCGGCTCCAGCC
GGCGCATGCGGCCATCGATCTGGTGCACGGCCTGCTCCCAGTCGCCCAGGCGGGCGTCCT
CGGGTAGCGCGTTGAGCACGTCCTGCAGCACGAAACCGGCCTTTTCAACCGCCGCCTGCA
GGGTATCCGCGCTGAGCACCAGCGCCTGCTGGTCAAGCTTGCGCTGCGAAATACGCTCAC
GCTGGGCCAATGCCTGTTCGTCGCGCTGGTGGCGGGTCTGTTCGTAGTTGCGCAGCTCGG
CGTCGATGCCGTCCAGCAGCGTGCGCGCCTCGGTCAGCACGCGATCAGCGCGCACGCGCT
CTTCCAGCGCATTCTGGTGTTCGGCCTGCAGCGCTTCGACCGGCGAATCACCTTCGTCCA
GCTGCGAATGCAGCTCGCCCAGCCGCGAATCCAGCTGCCCGCGCTGGGTGCCCATGCGCT
CCAGCGCCTGGCTCAACGAGGCCAGCTGCGCACGCTGCGATTCCAGGGTCAGGGCCAGCG
AGTGCGCGCGCTCGCGTACCGCACGGGCGGCGTCGCGAGCCAGGTCGCGCGCCTCGGTCA
ACTGGCGGCGCTCGCCCTCCAGCCGTTGCCGGGTCGATTCCAGGTCGCCCATGCTGCTGA
CCGCGTTCTCCAACCGCGAGCGCGCTTCACGCGCTTGTTCGTTGTTGGCTTCAATGGTTT
CCTGCAGCTGCTTCAGCTCGCCTTCGATGCGATCGATGCGCGTGCGCGCTGCCTCCACCT
TGCCCTGCTGGCCCTGCAGCTGGCCGGCCAGTTCGGACACCGCGCGATGGGCCTGGTACA
GCGCACGCTGCGCGTCTTCGCGCTGCTGTTCGGCAGCCTGCAGCTGCTCTCGGAAGCCGG
CCAGCTGTTCTTCCAGCTCGGCCTCGCGGTCCTGCAGCTGCTCGATCTGCTCACGCAGTT
CCTGGATCTCACGTTCGCGCAGCAGCGCGCCCTGCGCGGCGGCACCGGAGCGCGATACAC
GCAGCCACCCCTGGCCCAGACGCTCGCCACTCTGGGTGATGATCGAATCGCCTTCCGGAA
GGCTGGCCTGCAGCACCTTGGCCTCGGACAGATCCCTGGCACCGTGCAGGTGCGCCAGCA
GGCGCCGGATCGCTGCCGGGCCACGCACGCGTGCAGCCAGCGAGGTCGGCGCGACCTTCA
GGTCCGCGCCATCGTTGGCGACCAGCGCAATGTGGCCCTCGCCCAGTTCGCCCAGCGCGT
CGACCAGGCTGGCCGGGTCATCGACCAGCACGCCTTCGATCAACTGGCCGAGCGCGCTTT
CCACCGCGTTTTCCCAACCGGCATCGACATCCAGGCGTTCGCCGACACGCGCCGCCGAAT
CCAGCCCACGCGCCTTCAGCCAGGCCACGGCGGCGCCCTGCTCCTGGCCCAGCGCAGCCT
GCTGCAGGGTTTCCAGCGAAGCCAGGCGACCGCGCAGGCCATTGGCCTGCTTGCGCAGTT
CGGCCAGTTCGTTCTGGCCATTGCGCTGCTGTTCCTGCACCGCCGCCACGCCCTGCTTGC
GCAGCTCAACGTCTTCGCTCAGTTCATCCAGCGCGGTCTTCTGCGTGTCGTGCTGCAGGT
GCAGCTGCTCGAAGGCTTCTTCCAGCGCGTCCACGTCCAGCCCGGCGCGCTCGGCGGCCA
GGGCTTCACGACGCCGGTCGGCATCGAGGATCTGCTTGTCCAGGTAGTCCACGCGCGTGC
GCTCGACGTCGCCGGCGCGCGAGGCTTCCGAACTCTGCGAGGTGTGCTGTTCCCAGCGCT
GCTGCCAGCTGGCCAGCCGGTCTTCAGCCTCGCGCAGGCTTTCCTGCTTTATCTCGTTTT
CTTCCTGCAGTTCTTCCAGCTGCGGGGTGGCGGCCTCTACCGCCTCCCGCAGCACCCTCA
GCTTGGCCTCGTCGCCACTGATGTGCTGCCCCAGTTCGGCCAGGGCCTGCTGGGTTTCGT
CGCGCGCCTTGTGCAGGCGCTGCGACAGCTCGCGCTGGTGCTGGATCTGCTGCTCCAGGC
GGGCCAGCGTGCTGCCGACCTGATAGACCGCCGCCTGCGCGGTGTTGAGCGCATCGGCGG
CCTCTTCGCGACGCACTCGCGAGGTTTCGATTCGGGCCTCTGCGTCGCGCTGATCGGCGA
TCAGCTGCTGCAGCTTGGTCTCTTCCTGCGACAGGCCTTCGCGCAGCTTCGACAGGCGCC
CATCGAGGCCACGGAATTCCAGCGCCTTCCACTCGGCATCCTTGATCCGGCGCTCTTCCT
GCAGGGCCTGGTACTGCTCGGCCTGCTTGGCCTGGCGCTTGAGGTGTTCGAGCTGCTTGC
TGATCTCGTCGCGCAGGTCACCCAGCCGGTCCAGGTTCTCACGGGTGTGGCGAATGCGGG
TCTCGGTCTCCTTGCGGCGCTCCTTGTACTTGGAGATGCCGGCTGCCTCTTCCAGGTACA
CGCGCAGGTCTTCCGGGCGCGCCTCGATGATCTGGCTGATCATGCCCTGCTCGATGATCG
AGTAGCTGCGCGGGCCCAGGCCGGTGCCGAGGAACAGATCGGTGATGTCGCGGCGACGGC
ACTTGGTGCCGTTGAGGTAATAGTTGCTGGTGCCGTCGCGGCTGACCGTGCGCTTGACCG
AGATCTCGTTGAACGAGGCGTACTCGCCGGAAATCGTGTGGTCGGAGTTGTCGAAGATCA
GCTCGACCGTGGCCTGCGACACCGGCTTGCGGGCATTGGACCCGGAGAAGATCACGTCGG
TCAGCGAGTCGCCACGCAGGCGGCTGGCCGAACTCTCGCCCATGACCCAGCGCACGGCGT
CGATGATGTTCGACTTGCCGCAGCCATTGGGCCCCACCACGCCGGTCATGTTGGTCGGCA
GGTGCAGGGTGGTCGGATCGACGAACGACTTGAAGCCGGAGAGCTTGATCGTGGAAAGAC
GCATAGGGGTTCCGGACTGGGGCCGGCAAGCGGCCTGCGTTTACCCTCCAAGCCATTGAT
CCTGTTGGGATCGATGCCCGTGGAACGGGTGTGACGCCCTGAGTATACCGATGTGGACGT
GTTCTACGAATGGGCGTGGAACATTGTCCACCCCCACCCCGTCGGACGGACCTGGCCCTA
CGCCGCGGAACGGCGCCAAAAACAAAACGGGCACCCTTGCGGGCGCCCGTTCTGCGGTGA
TGCCAGGCCTTGCGGCGTGGGATCAGGCTTCGGCGACGACGACGACCTTGACGGTGGTCT
CGACGTCGGCGTGCAGGTGGACCAGCACGTCGTATTCGCCGATGTTGCGGAAGGCGCCTT
CGCCCAGGATGACTTCGCTCTTTTCCAGCGGCAGGCCGGCGGCGGTGAAGGCCTCGGCGA
TGTCGCGCGGGCCAACCGAGCCGTACAGCTTGCCTTCGGTCGAAGCGTTGGCGGCGATGG
TCACGCTCGCGCCTTCCAGCTTGGCCTTGCGGCCTTCGGCGTCAGCGTGGATGGCCTGGG
CCTTGGCTTCGTATTCGGCGCGCTTGGCTTCGAACTCGGCCTTGTTGCTCTCGGTGGCCG
GCACGGCCTTGCCCTGCGGCACGAGGAAGTTACGGCCGTAGCCCGGCTTCACGTCGACCA
GGTCGCCCAGGTTGCCGAGGTTGGTGACTTTCTGCAGGAGGATCAGCTGCATGGTATTGC
TCCAGATAAGTTATTCGTTAGCGAGGCGATGCCCCGCAACAAAGGCTGTCCGAATAGCTG
GCACAGCGGGGGCGGCGCCGGGCCGCCCCGCTGGCATCAGACGTCGTGGTTGTCGGTGTA
CGGGATCAGGGCCAGGAAGCGAGCGCGCTTGACGGCGGTCGCCAGCTGGCGCTGGTACTT
CGACTTGGTACCGGTGACGCGGCTCGGCACGATCTTGCCGTTCTCGGTCAGGTACTGGCG
CAGGGTGTTGAGATCCTTGTAGTCGATCTCCTTCACACCTTCAGCAGTGAACTTGCAGAA
CTTGCGGCGACGGAAGAACTTGGACATGGGAAGGCTCCTTAGGCGGCGGAAGCGGCGTCG
TCGCCGGCTTCGTTGTCAGCGGTGTTGTTGGACTCGCCTTCTTCGTCGTCACGACGACGG
CGCTCACCGCGCTCCGGCTTGTCACCCTTCTCGTCCTTGCTCTTCATGATCAGCGACTGC
TCGGTGTCAGCCTCGTCACGCTTGATGACCAGGTTGCGCAGCACGGCGTCGTTGAAGCGG
AAGCTCTCGGTCAGTTCGTTCAGAACGGCCTGGTCGGCTTCGATGTTCATCAGCACGTAG
TGGGCCTTCACCAGGTTCTGGATCGGGTACGCCAGCTGGCGGCGGCCCCAGTCTTCCAGA
CGGTGGATGGTGCCGTTGCCGTTCTCGACCAGCGACTTGTAGCGCTCGATCATGGCCGGG
ACCTGCTCGCTCTGGTCCGGGTGGACCATGAACACGATTTCGTAATGACGACTCATGTTT
TTTCTACCTTTCGGATGTGGCCTTGCGGCCGGACAGCCCCCCGCCATTGATACCGCGGTG
GGGCAAGGATTCCCGCCGGGAGGCAGGAAGCCGCGCATTATGGCGCAGATGGGGGTGCCG
GGCAACCGGCGGGTCACAGGGCAACCTGAACCGGGGGCGCAGCCCCTATGCCGCCCCAGG
CTGGCCGCTACCGGAGCCCCGCACAGCCCACGAATCCGCCTGGATTCACCCCAGGTCGAC
GTGAAGGCGATGCTGGCCGCATTCCAGGCACTGGAACAGGCAGCCGACCATCATCCCGTC
CCGGCTCAGGTGCGCCAGCACCCAGTCGGCGTCGCGTGGATTGACCTCCGCCACATCGGG
CCGGACCTGGTCGAGGATGGGCAGCAGATCGTCGCTGCCGGCGAAACCGAGGAAGGCGCA
GGGCCGTTCACAATGGCTCAGCCAGACCGATTGCTGCCAGGACGGGTAGCCCGGGGTGCG
CTCGCAGATCTCCAGCAGCAGCTCACGGGCGATGCTCGGCGGCGGGTTGGCCGGGTCTGG
CGAGACCCCTTCGATATCACTCCAGCCGGTGAATTCACCCTCGTAGCTGGCCGCCGCCCT
GCCGTCGGCGATACACCAAGGGCAAAGGTAATCCGGACGCAGACGGGCGTAGAACGGCCC
GCGGTAGCGCAGTGTGCGCGGCTGGCCGCAGCAGTCACAGATTCCGTCGACCTCTTCGAA
GGAGAGGGCGTAGGCGTTGGGGTGATAGGTAAAAGCCGGTCGTTCCATCCGTGGGGTCCC
TGCCAGGCCCCGCGTGCCGACCAAGGTCGGCAGCTACCGGGACGCGCCGGGCCGTCAGGC
CTTGTCGGCGTCGGTGGTAAAGCTCTCGCCGCAGCCACACTCGGCGGTGGCATTGGGGTT
GCTGAACGTGAAGGTCTCGCTCAGGCCGTGCTTGCCGAAGTCGATCACGGTGCCGTCCAC
CAGCGCCAGGCTCTTGGCGTCGACATAGATCTTCACGCCGTCCTGCTCGAACACGGTATC
GCCCTCGCGCTCGTCGCGTGCCAGGTCGGTGATGTGGCCCCAACCGGAGCAACCGGTCTT
GGTCACGCCGAAACGCAGGCCCAGCGCACCGGGGGTCTGGGCGACAAAGCGCTGCACGCG
CTCGAAGGCAATGGGGGTCAGGCTGACGGCCATGGGGCTACTCCAGAGGTACGGGGACAT
TATAAGGAGCCGTTGCCGCGAAAAATGCCTCGCAAGCAGAACGCTGCAACCGGTAAACTC
CCGTGTTCACAGATCGAGTCGATCAGCAGAGGATTCAAGTCATGACGGTGGTCAGCGTTG
AACATGCGCTTGCCGGGAAGATCCCGGAAGGCGGCGAAGTCACGGTACGCGGATGGGTGC
GCACGGTGCGCGGTTCAGCGAATCTGGCCTTCGTGAATGTGAGCGACGGCTCCTGCTTCG
CCCCGATCCAGGTCGTGGCCGGCGACAGCCTGGCCAACTTCGACGAGATCAAGCGCCTGA
CCAGCGGCTGCTCGGTCATCGCCACCGGCACCCTGGTGAAGTCGCAGGGCAAGGGCCAGT
CGTTCGAGATCCAGGCCAGTGCAGTGGAAGTGGTCGGCTGGGTCGAAGACCCGCTCACCT
ACCCGATCCAGCCCAAGCCGATGTCGCCGGAGTTCCTGCGCGAAGTGGCGCACCTGCGCC
CGCGCACCAACCTGTTCGGCGCGGTCACCCGCATCCGCAACTGCCTCGCCCAGGCCGTGC
ACCGTTTCTTCCACGAGAACGGCTTCAACTGGATCAGCACCCCGATCATCACCACCTCCG
ACGCCGAAGGCGCCGGCCAGATGTTCCGCGTGTCCACCCTGGACATGGTGAACCTGCCGC
GCGATGAGAAGGGCGCGATCGATTTCAGCCGCGACTTCTTCGGCAAGGAAACCTTCCTGA
CCGTGTCCGGCCAGCTGAACGTCGAGGCCTACTGCCTGGCGCTGAGCAAGGTCTACACCT
TCGGCCCGACCTTCCGCGCCGAGAACAGCCACACCACCCGCCACCTGGCGGAGTTCTGGA
TGATCGAGCCGGAAATCGCCTTCGCCGACCTGGCCGAAGACGCACGCCTGGCCGAAGAGT
TCCTGAAGTACCTGTTCCGTGCGGTGCTGAACGAGCGCAGCGACGACCTGGCCTTCATCG
CCGAGCGCGTGGACAAGAACGCGATCACCAAGCTGGAAGACTTCATCAACGCACCGTTCG
AGCGCATCGACTACACCGACGCGGTCAGCCTGCTGCAGAAGTCCGGCAGGAAGTTCGACT
TCCCGGTCGAATGGGGCCTGGACCTGCAGACCGAGCACGAGCGCTGGCTGACCGAGGAAC
ACGTCGGCCGCCCGGTGGTGGTGACCAACTATCCGGAGCACATCAAGGCCTTCTACATGC
GCCTGAACGACGACGGCAAGACCGTTGCCGCGATGGACGTGCTGGCCCCGGGCATCGGCG
AGATCATCGGCGGCAGCCAGCGCGAAGAGCGCCTGGACGTGCTGGACGCGCGCATGGCCC
AGTTCGGCCTGGATCGCGAGCACTACAGCTGGTACCGCGATTTCCGCCGCTATGGCTCGG
TGCCGCACGCCGGCTTCGGCCTGGGCTTCGAGCGCCTCGTGGTGTACGTCTGCGGGCTGT
CCAACATCCGCGATGCGATCCCCTACCCGCGCGCCCCGGGCAGCGCGGACTTCTAAGCCC
CATACGACCACGGAGGTACTGCCCCCATGACCCTGTTCTTCGCCCTCTGTTTCGTCGGCG
TTGCAGTGGCCGGGTTCAGTGCCTTCGTGATCTTCTGGCCGCTGACCCTGGTGCACGTGC
GCGACCGCCATCCGGCGCTCGCCGCGCGCTTCGGCAGCGGCGCCTTCCTCAAGCCCGATG
CCCTGGCCTGGCTGCTGCGCCGCGACTATCGGCAGCAACCGGACCGCTCGCTGTCCGGGC
TGGCGACACCGGCCTGGGTATCGCTGCTGACCCTGCTGGCCGGACTGGGCATGGCCGCCC
TGCTCTGGCTGGCCTCGCTCTGGTAATACGCTCATGAACGACATCACCGCCTCGCGCGAC
AGCTGGTGGCTGGCCAGCCTCGGCAACACCCTGATCTGGGCGCGCCTGCGCGTTCGCCCG
GCCGGCACCGCCGAAGTGCTCGACAGCGATGGCAACACGCTGAGCTACGACAGCGAAGAC
ACCGCCCGTTCGCAGCTGTTCGACGCCGAGTTCGTCGAGTACGACGGCCTGGACGAGGAG
GACGCACTGGTGCGCGGCTTCAGCCTGCACGAAGTGCAGCCGCCGCAGGCCGACAGCGAC
GAGGGTCTGCGTGGCCGCATGGTCCAGTCGCTGGGCGGGCGCGCCTGACCCCTGCATGTT
CACCCCGCGCGCCTTCGCCGAGACCGACCTGCTCTGGCTGGACCGCCTGCTGGCGCGCGA
CCCGTTCGTTACCGTGCTCACCCCCGGCAGCGATGGCCTGCCGGAGCTGACCCGGATGCC
GGTGCTGTACCGGCGTGACGGCGACCAGATCGAACTGCGCGGCCACTGGGCCCGCGCCAA
CCCGCAGTCGCGCCACAGCGGCGCGGCCAAGGTACTGGTCGATGGCCCACACGGCTACGT
GTCGGCCAGCTGGTATCCGGACAAGGAGCCCGCCGCGCGGGTACCCACCTGGAACTACGC
CGCTGCCGAGCTGCGTGGCCAGCTGCAGACCTTCGACGACGCTGATGCGCTGGCCGAACT
GGTCGGCGCGATCAGCGACCACTTCGAAGCCAGCGCCGGCCAGGCCTGGCGGTTCGATGC
CACGCGCGCCGAACACGGCCCGGAGCTGCGCGCCATCGTCGGCTTCCGCTTCCAGGTGGA
ACACGTGCAGCTGAAGCTGAAACTCAGCCAGAACCATCCCGACGCCAACCAGCAGGCCGT
GATCGCCGCACTGGACGCGCTCGCCTCCCCGTCCTCCCATGAGCTGGCGCAGTGGATGCG
CTGGCACCGTGAACAGTCCGCCTCCAGCGGCTGATCACCCCAGCTTCCCGCGACGGCGCG
ACCAGAACGGCCGCGCCTTGCCCCCACCCGACGCCAGGGATACCGCACATGAAAGACATC
CACCGCCTGCTGCAGAACAACCGCGACTGGGCCGACCGCATCGCCAAGGAAGACCCTGAG
TTCTTCCAGCAGCTGTCCAAGCAGCAGCATCCGGAATACCTGTGGATCGGCTGCTCCGAC
TCGCGGGTGCCGGCCAACCAGATCATCGGCATGGCGCCGGGTGAAGTGTTCGTGCACCGC
AACGTCGCCAACGTGGTCGCGCACACCGACCTGAACTGCCTGAGCGTGGTGCAGTACGCG
GTGGACCAGTTGAAGGTGAAGCACATCCTGATCGTCGGCCACTACGGCTGCGGCGGCGTG
CACGCCTGCCTGCACAATACCCGCGTCGGCCTGGCCGACAACTGGCTGCGCCATGTCGGC
GACGTGGTGCAGAAGCACCAGGGCATCCTCGATGCGATCGAGGATGACGAGCTGAAGCAT
GCCCGCCTGTGCGAACTGAACGTGATCGAGCAGGTCGCCAACCTGTGCCGTTCGACCATC
GTCGAGGACGCCTGGGCGCGCGGGCAGAAGCTGATGGTGCACGGCTGGGTCTACAGCCTG
AAGAACGGCCGGGTCAGCGAAATGGGCATCGATGTCGGTGGACCGGAAGAGCTGAAGCCA
GCCTATGAAAAGGCACTGTCCTACGTGCCCCGCCAGGGCCGGCGCGACTGACCTCACTAC
GGACCACGACCATGCTCGCCTCGCCGATCAACCTGCACGCCTGGATCGAAGAAAACCGCC
ACCTGCTGAAGCCGCCGGTGGGCAACAAGATGATCGACAACGGCGACTTCATCGTGATGG
TCGTGGGCGGGCCGAATTCGCGCACCGACTATCACTACGACGAAGGCCCGGAGTGGTTCT
ACCAGCTCGAGGGCGAGATGGTGCTGAAGGTGCAGGAGGACGGCGCGGTGCGCGACATCC
CGATCCGCGCCGGCGAGATCTTCCTGCTGCCGGCCAGGGTGCCGCACTCGCCGCGGCGCC
CGCCCGGCGGCATCGGCCTAGTGGTCGAGCGCAAGCGCCTGCCGCACGAGAAGGACGGCG
TGATCTGGCACTGCGAACGCTGCAACCACAAGCTGCACGAAGAGTTCTTCCCGCTGCAGA
ACATCGAGACCGACCTGCCCAAGGTGTTTGCGCGCTATCACGCCAGCCTGGAGCTGCGCA
CCTGCAGCCAGTGCGGGCATGTGGATCCGCTGCCGGTGCCGGCGGCGGGCTGACGCCCAC
ACCGGTAGGCGCCCACCCTGGTGGGCGCATGGATCCACGCGCGCCAGCCAAGGTGGGCCA
CTACCAGAAAACGCGGCGCTCGAAGCGTGGCCGCGTCTACCGGGCCATGCCCCAGGCGCT
ACACTGGCGGTCCCGTTGCAGCCTGTTGCCCGACCATGTCCGACCTGCTCAGCCGCACCC
ACGCCATTGCCCTGGACGCCGCCGATCCGCTGCGCCCGCTGCGTAACGAATTCCTGATTC
CGCGCCATGGCGGTGGCGAGCAGACCTACTTCGTCGGCAACTCGCTGGGCCTGCAGCCGC
GTGGCGCCCAGGCCGCGGTGCAGGAAGTGATGAAGCAATGGGGCGAGCTGGCGGTGGAAG
GCCACTTCACCGGTCCGACGCAGTGGCTGTCCTACCACCGTCTGGTGAGCGCGCAGCTGG
CCCGCGTGGTTGGTGCACTGCCCAGCGAAGTGGTGGCGATGAACACGCTGAGCGTGAACC
TGCACCTGATGATGGTCAGCTTCTACCGACCGACCGCGCAGCGCCCGGTGATCCTGATGG
AAGCCGGTGCGTTCCCGACCGACCGACACGCGGTCGAAGCGCAGATCCGTTTCCACGGGT
TCGACCCGGCCGAGTGCCTGGTGGAAGTGCAACCGGACGACGCCAACGGAACGATCTCGC
TTACCGCGATCGAGCGCGCCATCGCCGAACACGGTCCGCGCCTTGCACTGGTGCTGTGGC
CCGGCGTGCAGTACCGCACCGGCCAGGCCTTCGACCTCGATGCAATCACCCGTGCTGCCC
GCCTGCAGGGCGCGCGCATCGGCTTCGACCTGGCGCACTCGGTCGGCAACCTGCCGCTGC
GCCTGCATGACGTCGCACCCGATTTCGCCGTGTGGTGCCACTACAAATACCTCAACAGCG
GCCCGGGTGCGGTGGCCGGCGCGTTCGTGCACGAGCGCCATCACCGCGACACCACGCTGC
CGCGCTTTGCCGGCTGGTGGGGCCATGAGGAAGCCACCCGCTTCCAGATGGCACCGCAGT
TCACCCCCGCCATCGGTGCCGAAGGCTGGCAGCTCAGCAATCCGCCGATCCTCGGCCTGG
CGCCGCTGCGCGCGTCGCTGGACCTGTTCGAGCGCGCCGGCATGGAGGCACTGCGCAACA
AGTCGCTGGCGTTGACCGGCATGCTCGAAGCGCTTGTACGTGCACGCCTTTCCGGCGTGC
TCGACATCATCACCCCGGCCGAGCCACAGCGCCGTGGCTGCCAGCTGTCATTGCGCGTGA
TCGGTGGGCGCGAGCGCGGCCGTGCGCTGTTCGAGCACCTGCGCGGCATCGGCGTGCTCG
GCGACTGGCGCGAGCCGGACGTGATCCGCATCTCGCCCACCCCGCTCTACAACCGCTACC
TGGACGTGCACCACTTCGTCGAGGAAGTGGAAGCCTGGGCCGGCCTCTGAGCCGGTCCCT
CCCCTACTGCTGGACAGTTCGTTGATCGCACATGCTTCCCGCTCGTTGAGCATTATCGGT
GCCGGCCTCGCCGGGTCGCTGCTGGCCATCCTGCTGTCACGCCAGGGCTGGCGCATCACC
CTGTACGAACGCCGTGGCGATCCACGCGTGGCCGACTACGAGAGCGGCCGCTCGATCAAC
CTGGCGCTGGCCGAGCGTGGGCGCAATGCGCTGCGCCAGGCCGGTGTGGAAGACGAGGTC
ATGGCGCGCGCGGTGATGATGCGCGGACGCATGGTGCATCCGCGCGAAGGCGAACCGCAG
CTGCAGCGCTATGGCCGCGACGACAGCGAAGTGATCTGGTCGATCCATCGCAGCGACCTC
AACACCACGCTGCTGGAACTGGCCGAACAGGCTGGCGCGACCGTACACTTCCACCGCCGC
CTGCACACCGTCGATTTCGACGCCGGCTACGCACGCTTCATCGACGACCGCGACGACAGC
CCGCATGACATCCGCTTCGACACCCTGATCGGTGCCGATGGTGCAGGCTCGGCCCTGCGC
GCGGCGATGAACCGGCGGGCGCCGCTGGGCGAGGACATCGCGTTCCTCGATCACTCCTAC
AAGGAGCTGGAAATTCCGCCGGCCGACGATGGCAGCTTCCGCATCGAGCGCAACGCGCTG
CATATCTGGCCGCGCGGCCATTACATGTGCATCGCCCTGCCCAATCACGAAGGCACCTTC
ACCGTCACTTTGTTCCTGCCCAACCAGGGCGATCCCAGCTTCGCCACGATCAATACCGGC
GCGCAGGCCGAGGCGCTGTTCGCGCGCGAGTTCGCCGACACCCTGCCGCTGATCCCGAAC
CTGCGCGCAGACTGGGAACAGCACCCGCCGGGCCTGCTTGGCACGCTGACGCTCGATCGC
TGGCACCAGCAGGGCCGTGCCGTGCTGATCGGCGACGCCGCGCATGCGATGGTGCCGTTC
CACGGCCAGGGCATGAACTGCGCGTTCGAGGACTGCGTTGCGCTGGCCCGCCACCTGATG
GAGGCCGATGATCTGGAAGGTGCGTTCGCCGCGTTCGAAGCCGAGCGCAAGCCGAATGCA
CGTGCCATCCAGCAGATGGCGCTGGAGAACTACCTGGAAATGCGCGACCGCGTTGCCGAC
CCTGCATTCCTGCTGCAGCGCGAACTGGAACAGGAACTGCAGCGGCGCTGGCCGACCCGC
TTCGTGCCGCACTACACGATGGTCACCTTCCTGCACACGCCGTACGCCGAGGCACTGCGC
CGCACCGAACTGCAACGCGACATGCTGGTGGCCGCCACCACCGGCCACGATTCACTGGAC
AACATCGACTGGGCCGCGCTGGAAGCGCAGATCCACGCGCAGCTGCCGGTCCTGGAGGGC
GCGCACTGATGGCTGACAGCTTCCTGTTCTACGATCTGGAAACCTTCGGCCAGGACCCGC
GGCGCACGCGCATCTCGCAGTTCGCCGCCATCCGCACCGACGCCGATCTCAACGAAATCG
ACACCCCGGTCAGCTTCTTCGTGCGCCCGGCCGATGACCTGCTGCCCTCGCCGATGGCCA
CCCTGGTTACCGGCATCACCCCGCAGCAGGCACTGGCCGAAGGCATCAGCGAGGCCGAGG
CCTTCGACCGCATCAACGAGCAGCTGTCGCGCCCCGGCACCTGCGCGCTGGGCTACAACA
CGCTGCGCTTCGACGATGAGTTCGTCCGCTACGGGCTGTTCCGCAACTTCCACGACCCGT
ACGAACGCGAGTGGCGCAACGGTAATTCGCGCTGGGACCTGCTGGACATGCTGCGGCTGA
TGCGCGCGATGCGCCCGGACGGCATCCGGTGGCCGCTGCGCGAGGATGGCGCCACCTCGT
TCAAGCTCGAACATCTGGCCGAAGCCAACCACGTGCGCGAAGGCGATGCACACGAAGCAC
TGTCCGACGTGCGCGCCACCATCGGCATGGCGCGGCTGTTCAAGCAGTCGCAACCACGCC
TGTGGGACTACGCCCTGAAGCTGCGCGACAAGCGCTTCGTCGGCGGCCTGCTGGACGTGG
CCGCGATGAAGCCGGTGCTGCACATTTCCATGCGCTACCCGGCCAGCCGCCTGTGCGCGG
CACCGGTGCTGCCGTTGGCCGTGCACCCGACCATCAACAACCGGGTGATCGTGTTCGACC
TGGAAGGCGAGATCGACGACCTGCTGGAACTGCCGGCCGAGGTGATCGCACAGCGCCTGT
ACATGCGCGCCAGCGAGCTGCCCGAAGGCGTGGCACGGGTACCTCTGAAGGAAGTGCATC
TGAACAAGGTGCCGGCGCTGATCGCCTGGAACCACCTGCGCGCCGATGACCACGCGCGCC
TCGGCCTGGATGTGGCTGCGATCGAAGCCAAGGTGGAACGCCTGCGCGCGTTCGCCCCGC
AGCTGGCCGAAAAAGCCCGGCAGGTCTACAACCAGCCCCGCGCCGCCACCGTGGCCGACG
TCGATGCCTCGCTGTACGACGGCTTCCTCGGCAACGGTGACAAGCCGCTGCTTGCGCTTG
CACGCACCACTGCGCCCGAGCAGCTGGCCGCGCTGGAAGGTCGCTTCCGCGACCCGCGCC
TGCCGGAGCTGCTGTTCCGCTACCGCGCGCGCAATCATCCCGACAGCCTCGCGCCGCCTG
AACGCCAGCGCTGGCAGGATTACCGCCGCCAGCGCCTGCTCGGAGACGGCGGCCTGGGCG
AACTCAACCTGCCCCAGTACCAGCAGCAGCTGGATGCACTGGCCGCTGAAGCGCCCGATG
ACACCCGGCGCCAGGCCCTGCTGCAATCGCTGCGCGACTGGGGCCAGCACATGCAGGAGA
CGCTGTGAGCACTTATTTCTCGGACGCCAGCTTCAAGTTCCTGCGCAGCCTTGCGCGGCA
CAACGACAAGGCCTGGTTCAACGATCACCGCCAGCAGTACGAAGACCACGTGCGGCAACC
GTTCCTGCGCCTGCTGGGCGACCTGCAGCCGGCGCTGGCCGAGGTCAGCGAGCACTTCCG
CGCCGATACCCGTGGCGTCGGTGGCTCGCTGTTCCGCATCCATCGTGACGCGCGTTTTTC
CAACGACAAGTCGCCGTACAAGACCTGGCAGGGTGCACGCCTGTTCCATGAGCGCCGCCG
CGAAGTGGCCGCGCCCTCGTTCTACGTGCACCTGCAGCCGGGCGAGAGCTTCGTCGGCGC
TGGCCTGTGGCATCCGGAACCGGAAACCCAGCGCCGCGTACGCCACTTCATCCTCGACAA
TCCGGGCAGCTGGAAGGCCGCCGCGCATGCACCGGCCCTGCGCAAACGCTTCGATTTCGA
GGAGAGCGAAAAGCTGGTGCGGCCCCCGCGTGGCTTCCCGGCCGACTTCGAGTTCATCGA
CGACCTCAAGCACCGCAACTGGGTGATGTGGCGCTCGCTGGACGATGCCACCATGACCGG
CCCACGCCTGCTGTCCACGCTGGGCAAGGACCTGGCTGGGCTCGGCCCGTTCGTTGACTA
CCTGTGCGCGGCGCTGGACCTGGAGTTCTGAGCCGCATCACCTGCCGTTCACCACTGGCT
GCCTCACTTGCGGCAGTCTGGACAGCATGAAGAAGCTCACTGCACTGGCTGTGCTGCTGG
TCCTGGCCTTGGCTGCGTGGTGGTTCGGCGGCCCGTACATGGCCGTGCACGGCCTGTCCA
GGGCCATCGAAGAACGCGACACGGCGCGACTGGAACGCTATGTCGATTTCCCTCGCGTGC
GCAGCAGCCTGCGCGCCCAGCTCAACGACTATCTGGTACGCCAGGCCGGCCCGGATGTAG
CGGCCAGCCCGTTCGGCGCCCTGCTGTACGGCCTCGGCGACCAGATCGGCGGTGCAGCGG
TGGAGACCATGGTGACCCCGACCGGCATCGGCGCAATGCTGCAGGGCCACGTGCTGTGGA
AGCGCGGCCGCAATGAACTGCAGGGCAGTGATGCCTTCGGCGCGACCGAGCCGGCACGGC
CATTGAAGAACGCCGAGCATCACTTCGAAGCGCTGGACCGCTTCGTGATCGACGTCGATC
GCGGCCCCGACCAGCCGCCGATGAAAGTGGTGCTGGAACCGCAGGGCATGCGCTGGAAGG
TGGTGGATCTGCGGTTGGGGATGTCGGCCACCCCGTGACGGGTCATGCCCTTCGACGGTG
CTGCTTTCGGTAGGTGCCCACCTTGGTGGGCATGGACCCAGGACGGCGCCAACCAAGGTT
GGCGACTACCGCGGTACAGCGCTCTGGTAGATGCCCAGCTTGGTGGGCGCCGATGCATGG
CTGTGCCAACCAACGGTTGGCACCCACCCGGCATGGTTTCACCCCTCGTTGGCGACACCG
TGCGGTACGTGGCCGGCGGCCACATGCTCTCGCGCACTGTCGATGTTGTGCTGCGAATCA
TCGAAGAAGATGTCGGCACCGAACGCCTGCAGGAACGGCCCCTTGTGGCGGCCGCCGAGG
AACAGCGCTTCGTCCAGGCGCACTCCCCACTCGCGCAGGGTGCGGATTACCCGCTCATGC
GCCGGTGCCGAGCGTGCGGTCACCAGCGCAGTGCGGATCGGTGCGCTTTCGTCGGCCGGG
AATACTTCCTGCAGCGTATGCAGGGCCGACAGGAAACCGCGGAACGGGCCGCCGCTGAGG
GGTTCGCGGGCCCGTTCACGCTCATGCCGGCCAAATGCCTCCACGCCCTGCTCGCGTGAG
ATGCGCTCACTCTCGTCACCGAAGATCACCGCGTCACCGTCGAAGGCGATGCGCAACTGG
CCGGCCGGGCGCCCGGTATCGATCTGGTCGGCCGCCGCTGCCGCGGTCTCGCCGGGCGGC
TTGGGCAGGATGGTCGCCGCGGCGATGCCGTGGCGCAGCGCGCTGCGCACCGATTCCGGG
TTGGCCGACAGGAACAGGTCGGTGCCGAACGGCTTCACGTACGGCCAGGTCGGCTCGCCG
GCGGTGAACGTTGCGCGGATGATGCCCAGGCCGTAGTGCTGGATGGAATTGAAGATGCGC
AGGCCGGTATCGGCCGAGTTGCGCGACAGCAGGATCACCTCGACGCGAGGATTCTCCGGG
CTGGCGCCCTGGTTCAAAGCCAGCAGCTTGCGTACCACCGGAAACGCCACGCCGGGGCCG
AGGATATCGTCCTCGTGCTGGCGCTGGAATTCGGCATAGGCCGCCACGCCATCGCTCTCG
AACAGCGCGTGGCTTTCCTCGAGGTCGAACAGCGCGCGCGAGGTCACCGCGACGGTCAGC
AAACGGGGGGAGTTGTCGCCCATCGGTGGGGGTCCTTCAAGCGGTCGGCACGGCCGGCTG
CCCATTGTCCTCAAAAAACGAACTGTTCGCTCAGGATCCGGTCTTCCAGGTTGTGCTCCG
GGTCGAACAGCAGGGTCACGCGGCGGTCCTTCGACTCACGGATGGTCACCTCGACCACGT
CGCGGGTCTCGTGCGAATCGGCAGTCACGCTGACCGGGCGCTTGTACGGATCGAGCACGC
GGAAGCGCACTTCGGTATCGGCCTTCAGGATCGCGCCGCGCCAGCGCCGCGGCCGGTACG
GGGCCAACGGCGTCAGCGCGATGGTGTGCGAGCCCAGCGGCAGCACCGGACCATGCGCGG
AATAGTTGTAGGCGGTGCTGCCGGCCGGGGTGGCCACCAGCACGCCGTCGCCGATCAGTT
CGGCCACGCGCTCCTGGCCGTTCAGATCGATACCGATATGCGCGGCCTGCCGGGTCTGGC
GCAGCAGCGAAACATCGTTGTAGGCCAGCGAACCGGTACTGGTGCCGGACTCGGTCAGCG
CCACCATTTCCAGCGGGCGCAGGTTGGCCGGTTCTGCGCGTGCGATGCGGGCCTGCACGT
CGTCGTCTCCACGGTACTGGTTCATCAGGAAGCCGACCGTGCCCAGCTTCATGCCGAACA
CCGGCTTGCCCAGGTGCCCATGCCGATGCAGGGTCTGCAGCATGAAGCCGTCGCCCCCCA
GCGGGCACAGCACGTCGGCCTGCTCCGGCGCGTGATCGCCATAACGCGAGATCATCGCCG
CGCGGGCCATCTGCGCGGGCTCGGCGGTGCTGGCCAGGAAAGCGATGCGGGGGGTGTCGC
TCATCGGTGGATCCGGGTGGGTGTGCCTGCAAGAGCATACCCGGTAGTGGGGGGGGGGGG
GGGGGGCCGCGCCCCCCCCGGGGGGGGGGGGGGGGGCCGGGCCCCGCGCGCCCCCGGGGG
CGGGGGGGGCGCGCGCCCCCCCCCCCCCCCCCCCCCCCCCCCACTACCGTGCAATGCAGA
ACGGCCCCGCTTTCGCGGGGCCGTTCCGGTTCACGCATGCCAGGCATGGCCTGGCACTAC
TTCACTTACGCGCCGTGTGCCGCCAGCTGGCCCAGGCGCTGCACCGCGACCGAAACGGTC
GGGTAGTCCAGGGTCTTCTGCTCGGCCAGTTCGGCCAGCATCGCCAGGGTGAAGCGCAGG
CTGTTGTCGTCACGGCCCATCCAGGCTGCGACCTTGGCCTCCGCGCTGCTGCCCTTGGTG
CCCAGCACCTGGCCGGCCAGGTTGCGGTGGTTGGCGGCCAGCTCGTCACGCAGCACGCCA
CGTGCCACGGCGTGCCAACGACCGTTGACCTCCAGCGCATCGACCTGCTCGAACAGCCAC
GGCAGCTGCAGGGCATCGCCCAGGCGGAAGTGGACCTTGGACACGTCCACCGGCTTCAGC
TTGCGGGTGCGGGCCAGTTCGATGATGTCGAACGCCGGCTCCAGGAAGTGCAGTTCGGCC
AGCTGCTGCGCCAGCGCGGACGGCAGGCCCTTTTCCTTCCACTCGGCCACCAGGGCTTCG
TAGGTCGGACGCTGCGAATCCGGCAGCACACCCGAGGCAACGCGGATGTCGTTGAACGGA
CCCTGGTAGCGGTTGACCGCTTCGGTGATGCCCGGCATCGCGCCCGGGCGCGACAGCAGC
CAACGCACGAACGAACGCTGCAGCTTCCAGATCACTTCCAGTGCGTCGATCTGCACCGAC
TCCGGCACCTTGCCGTCGAGTGCATCGATCTGCGCCCACAGCGCGCGCGCATCCAGTGTT
TCGCGGCTGATGGTGTAGGCCTTGGCGACCTCGGCGATGGAACGGCCGGTGTCTTCCTGC
ATGCGCATCAGGAAGGTGGCGCCCATGCGGTTGATGGTCTGGTTGGTCACGGCCGTGGCG
ATGATTTCGCGCTTCAGGCGGTGACGCTCCATCGCGTCGGCGTACTTCTTCTGCAGCGGG
GTCGGGAAGTAACGCTGCAGTTCCTTGGACAGGTACGGATCTTCCGGGATGTCCGATTCC
AGCAGCTGGGCAAACGCCACCAGCTTCGAGTAGGACAGCAGCACCGACAGTTCCGGGCGG
GTCAGGCCCTGGCCGCGTGCCTTGCGCTGGGACAGCTCGGCGTCGGACGGCAGGAACTCG
ATCTGGCGATCCAGCAGGCCCTGCTGTTCCAGGGTACGGATGAAGTGCTGCTTGGAACCC
AGGCGCTTGACCGCCATCCGCTCCATCAGGCTCAGCGCCTGGTTCTGGCGGTAGTTGTCA
TTGAGCACCAGCTCGGCGACTTCATCGGTCATCGAGGCCAGCAGCTTGTTGCGCTGCTCG
ACGGTCAGCTTCTTGGCCCGCACCACATCGTTGAGCAGGATCTTGATGTTGACTTCGTGG
TCGGAGGTGTCCACACCGGCCGAGTTGTCGATGAAGTCGGTGTTGAGCAGCACGCCGGCC
TGGGCGGCTTCGATGCGGCCCAGCTGGGTCATGCCCAGGTTGCCGCCCTCGCCCACCACC
TTGCAGCGCAGCTCGCCACCGTTCACGCGCAGGGCATTGTTGGCGCGGTCGCCGACATCG
CTGTGCTGCTCGCTGGCAGCCTTCACGTAGGTACCGATGCCGCCGTTCCACAGCAGGTCG
ACCGGTGCCTTCAGGATCGCGCTCATCAGATCGTTCGGCGACAGCGCCTTGACGTTGTCA
TCCAGGCCCAGCGCTTCACGCACCTGCGGGGTGATCTCGATCGACTTCAGGCTGCGCGGG
TACACGCCGCCGCCCTTGCTGATCAGCTTGGCGTCGTAGTCCGCCCAGCTCGAACGCGGC
ACGGTGAACAGGCGCTCACGTTCGACGAACGTGGTGGCCGCATCCGGGTTCGGGTCCAGG
AAGATGTGGCGGTGGTCGAAGGCAGCGACCAGGCGGATGTGGCGCGACAGCAGCATGCCG
TTGCCGAACACGTCGCCGGACATGTCGCCGACGCCGACCGCAGTGAAGTCCTGGGTCTGG
CTGTCACGGCCCAGCGCACGGAAGTGGCGCTTGACCGATTCCCACGCACCGCGTGCGGTG
ATGCCCATGCCCTTGTGGTCATAGCCAACCGAACCACCGGAGGCGAACGCATCGCCCATC
CAGAAGCCGTGCGCGATGGCCAGGCCGTTGGCGATGTCGGAGAAGGTCGCGGTGCCCTTG
TCGGCGGCCACCACCAGGTACGGATCGTCCATGTCGTGGCGCACGACATCCACCGGCGGC
ACGATCTTGTTGTTGACGATGTTGTCGGTGATGTCCAGCAGGCCCTGGATGAACAGCTTG
TAGCAGGCCACGCCGTTGGCGAAGATCGCGTCGCGGTCGCCGTTCACCGGCGGGGTCTTG
GCGAAGAAGCCGCCCTTCGCGCCGACCGGCACGATCACGGTGTTCTTGACCATCTGTGCC
TTGACCAGGCCCAGCACTTCGGTACGGAAGTCTTCGCGACGGTCCGACCAGCGCAGGCCA
CCACGGGCGACCGCGCCGAAGCGCAGGTGGGTACCTTCCACGCGCGGGCCGTAGACGAAG
ATCTCGCGGTACGGGCGCGGCTTCGGCAGGTCCGGCACCAGCGCCGAATCAAACTTGAAG
CTGATGACATGGCCGTGCTGACCGTTGGCATCGGTCTGGTAGTAGCTGGTGCGCAGGGTC
GCGTCGATCACGCCCATGAACGAGCGCAGGATGCGGTCCTCGTCCAGGCTGGACACACGG
TCCATCAGCTTCAGCAGCGCATCGCGCGCGGCCTGCATCTGCGCGTCGCGGTCACCCTTG
CGGGCGTCGACCACGGTCTTGAGCACCTTAAGGGTGGCGTCGTCGCCAGCAGCCAGCACA
TCGAAGTGGGCCTTCAGCTGGGCCTGGCCGGCGGCGATGTCATCCTTGCTCTCGTGGCCG
GTAGCCGGATCGAAGCGCGCTTCGAACAGCTCGACCAGCAGTCGGGCCAGCAGCGGGTAG
CGCGCGAAGGTGCCTTCCACGTAGGCCTGCGAGAACGGCACGCCGGTCTGCAGCAGGTAC
TTGCAGTAGCCACGCAGCATGGCGACCTGGCGCCAGTGCAGGCCGGCAGCCAGCACCAGG
CGGTTGAAGCCATCGTTCTCGGCATCGCCGTGCCAGACGCGGGCGAAGGTCTCGCCGAAG
GCTTCATCGACGCTGGCGGCATCGATCGCGCCGGCGGTCGATTCGACCTCGAAGTCCTGC
ACGTACACCGGGGCGTTGTCGACCGACAGGCGGTACGGACGCTCGGCGATCACGCGCAGG
CCCATGTTTTCCATCATCGGCAGCGCGTCCGACAGCGGGATGTCGTCCAGCTGGCGATAC
AGCTTCAGGCGCAGGCCATCACCGCTTTCGCGCGGCACGGCCTGCAGGCTCAGGCGCAGG
TCGTCCGGGCCGGTCAGGGCATCAAGCTGGCTGACATCGTTGGCTGCGACCGCGGTGCTG
TTGTCTTCGATGTAGCCGGCCGGCAGCGCCTTGCCGATACGCGCGGCGATGCGCAGGCCT
TCGGTCTCGCCGTGGCGGGCCACCAGCGCTTCGCGCAGGTCGTCCTGCCAGTTGCGCAGC
ACCTGGGCCAGCTTCTGCTCCAGTTCGGCGGTATCAACGTCGAGCATTTCACCCGGCTTC
GGGCGCACGATCAGGTGCACCTGGGCCAGCGGCGATTCGCCCAGCACCACCGAGCTATCC
ACGTACTCACCGTGCAGCGCGTCCTTCAGCATCGCCTCGATGCGCAGGCGCACGTCGGTG
TTGAAGCGCTCGCGCGGCAGGTAGACCAGCGCGGAAATGAAACGGCTGTACTTGTCGCGG
CGCAGGAACAGGCGGCTGCGCACGCGTTCCTGCAGGCCCAGCACGCCCATCGCGGTGCGG
AACAGTTCGTCCTCGCTGGACTGGAACAGTTCTTCGCGCGGCAGCGTTTCCAGGATGTGG
CGCAGGGCCTTGCCACTGTGGCTGGCCGGGGCCAGGCCCGACTGCTTCATCACGTGCTCA
TGGCGCTGGCGCACCAGCGGGATCTCCCACGGGCGACGGTTGTAGGCACCGGAGGTGAAC
AGGCCAAGGAAGCGCTGCTCGCCGATGATCTTGCCCTTGGCGTCGAATTCCAGCACGCCG
ATGTAGTCCATGTAGCCGGCGCGGTGCACGCGCGAACGGGCATTGGTCTTGGTCAGGATC
AGCGCGTCCTTCAGGCCGGACGTGGCGTTCAGGCCCTGCGCGGCCAGGGTCTTGACCGGG
CGGGCCGCGGACTTGTCCTTGCCGCGCATCAGGCCCAGGCCGGTGTCGTTCAGCGGCGCC
AGTACGTCTTCCTTGCCCTGCTTCTCGACGCGGTACTCGCGGTAGCCGAAGAAGGTGAAG
TGGTTGTCGGCGGCCCAGCGCAGGAACTCCTGTGCTTCCTTGCGCGATGCATCGTCGACC
GGCAGCTGGCGCTTGCCCAGGTCGTCGGCCAGTGCCAGTGCCTTGTCCTTCATCGGCTGC
CAGTCGCGCACGATCGCGCGTACTTCGTCCAGCGCCTTGTTGATGGCCTGTTCGATGGCG
GCCATGGCTTCGGCCGGCTGGCGGTCGATCTCCAGCAGCATCACCGACTCGGCATCACCC
TCGCCGACCTTGACCAGCTTGCCGGCCTTGTCGCGGGTGAAGCGCAGCACCGGGTGGCCC
AGCACGTGGACGCCCACGCCCTGCTCGGCCAGCGACATGGTGACCGTATCGACGAGGAAC
GGCATGTCATCGTTGACGATCTGCAGCACGGTGTGCGGCGATTCCCAACCGTTGGCCTTC
GCGGTCGGATTGAACACGCGGACGTTGGCCTTGCCGGCCTTGCGGGCACGCGCGAATTCC
AGCGTCTCAGCCGCGAGAGCGGCCCACTCTTCAGCGCTGTGGTGCGGGAACTCGTCCGAT
TCCATGCGCTTGTAGAAGTCAGTGGCAAAGGCCACTGCTTCGGCCTGTGCGGCCGCGGGG
TAGCGCTTGCGCAAGGCCGTGTACACCGGCTCCAGGGAGAAACCAGCGGTCACTGCGACC
TCCGACTCTGCTGGTTTCGTCTTGTTCTTCACGGTCTTGGCTGCGGTTTTTTGCGGTTTC
ATGGCAGAGCGATGCGCTTGCTCAGTTGGGAAAATGAAATTGTAGCCCTACCGCGCGAAA
AGGCCTTGCTGCAGGACGGAATAAGCAGATTCGGGTTTGCTGCGGTTCAAACGCCTATTC
AGTTCGCACCGGTATGGTGCTGGCGCCTGTTTCAGCACTGCCGACAGGATCGGCAAAACG
TGTTACCGGAAGACACACGCGGCGACGCCGATGCGATTCCACAATCCTGAACTGGACGGT
ATAGTCCACCGCGTGAACCCGGCCTACCTCCCCGTTGCCCTCGATGCACGCGATGAGCGT
GTGTTCGACGCCGTACGCGAACTGCTGGCCCAGCAGGGCATGCAGATGAGCATGGAGGCG
GTGGCCCAGCACGCCGGCTGCTCCAAGCAGACCCTGTACTCGCGCTACGGCAGCAAGCAG
GAACTGCTGCGCCGGGTGATGCAGCGCCACGTCGGCCACGCTACCGGCGCCATGGTTCGT
GCACTCCGCACTGACGACCTGCGTGCCAGCCTGCTCCAGTTCGCCACCGACTTCCTGGAG
CACTTCAACCAACCGCACGTGGGCCAGGCCTGCCGGCTGATCGCCGCCGACGCGGCCCAG
TTTCCCGAAGAGGCGCGTACGCTGTACCGGCACGGAGCCGGCGCACTGACGCTTCATCTT
GCTGAATGGATTGAAACCGTTTGCATGCGTGGCCAGCTCCGGCATGACGACCCGCACTTC
ATGGCCGAACTGCTGCTGAGCATGATTGCCGGTCAGGATTTCGACAAACAGCGTTTCCAT
ACCCCCCATCGTGATGACGCGCGGCTGCGTCGGCGCTGGGCAGAGTTCTCCGTCGACAGC
TTCCTGCGCGCCTTCGCGCCTCAGCCGTCGCCGGCCCCGTCTTCAAACCAACCCCGGAGT
TCCTCCTGATGACCGCCCCACTCCGCACCCTTGCCTTGACGTGCGCCGTTGCTGTCGCGC
TGGCTGCCTGCAAGAAGCCGGAACAGCAGACGCCCCCGCCGCCGGAGGTGGGCGTGATCG
ACGCCAAGCCGCAGACCCTGCCGCTGCAGCGCGAGCTGGTCGGTCGCCTGTCGCCGTTCC
GCAGCGCCGACGTGCGTGCGCGCGTGCCGGGCGTGCTGCTCAAGCGCGTCTACCAGGAAG
GCTCGCAGGTCAAGCAGGGCCAGACCCTGTTCCTGATCGACCCGGCGCCGCTGCGTGCCT
CGCTCAACGCCTCCGAAGCACAGCTGGCGTCGGCCCGCGCGACCTACGCCAACGCCAAGG
TGGCCGCCGACCGTGCACGTTCGCTGGCGCCGCAGCAGTTTGTCTCCAAGTCCGACCTGG
ACAACGCTGAATCGGCCGAGCGTACCGCGCTGGCGGCGGTCAAGCAGGCCGAAGCAGCAG
TGACTTCCTCGCGCATCAGCCTGGGCTACACCGAAGTAACCGCACCGATCAGCGGCGTGG
CCAACAAGCAGCAGGTCACCGAAGGCGCGCTGGTCGGCCAGGGCGATGTGACCCTGCTGA
CCACCGTCGACCAGCTCGACCCGCTGTACGTGAACTTCTCGCTGAGCGTGGACGAGCTGA
CCCAGCTGCGCGCGCAACAGGCCAAGGGCGCGCTGGCGCTGTCGGGCGACGGCAAGGCCA
CGGTGAACGTCAAGCTGGCCGATGGCAGCACCTACAGCGAGCCGGGCACCCTGGACTTCT
CCTCGACCACGGTCGACCCGGCCACCGGTGCGGTGTCGTTGCGCGCGTTGCTGCCGAACC
CACAGCAGATCCTGCTGCCGGGCGCCTTCGTCAGCTTCCAGGCCAACCTGGGCGAACGCA
ACAATGCCTTCCTGGTACCGCAGCAGGCCCTGCTGCGCGACACCACCGGCGGCTACGTGA
TGGTGGTCGGCGCCGACGGCAAGGTCGTGCGCAAGAACGTGAAGACCGATGGCGCGCAGA
ACGGCAACTGGCTGGTCAGCGACGGCCTGGCCGCCGGCGACAAGGTGATCGTGGCCGGCG
TGCAGAAGGTCAAGGAAGGTGCACCGGCGGTGGCCAAGCCGTGGAGCCCGGGGCAGGACG
CCAACGGCAAGCCGGCCGCAGGCGGCGCCGCTCCGGCGGGCACCGCACCGGCTGCTGGCA
AGGCACCGGCCGACGCGGCCAAGCCCGAGCAGGCCGATGCGGCCAAGCCGGCCGCCACCG
ATTCGAACAAGCAGTAACGGGAACCTTCCGTCATGCCTAAATTTTTCATCGAACATCCAG
TCTTCGCCTGGGTGGTGGCGATCCTGATCTCGCTCAGCGGCGTGATCGCGATCCTCAACC
TGGGCGTGGAGTCCTATCCCAACATCGCCCCGCCGCAGGTCACCGTCTCGGCCACCTACC
CGGGCGCCAGTGCCGACACCACGGAAAAATCGGTCACCCAGGTGATCGAGCAGCAGCTGA
CCGGTATCGATCACCTGCTGTACTTCAGCTCTTCCTCGTCGTCCAACGGCCGTGCGCAGA
TCACCCTGACCTTCGAGACGGGTACCGATCCGGACATCGCCCAGGTGCAGGTGCAGAACA
AGGTCTCGCTGGCCACGCCACGACTGCCTTCGGAAGTGACCCAGCAGGGCGTGGTGGTGG
CCAAGGCCAACGCCGGCTTCCTGATGATGGTGGCGCTGCAGTCCGATACCCCGACCATCA
ACCGTGATGCGCTGAACGACATCGTTGGTTCGCGCGTGCTCGACCAGGTCTCGCGTATCC
CCGGCGTCGGCAGCACCCAGCAGTTCGGTTCCGAGTACGCCATGAACATCTGGCTGAACC
CGGAAAAGATGCAGGGTTATGGCCTGTCGGCCAGCCAGGTGCTGGCTGCGGTGCGCGCGC
AGAACGTGCAGTTCGCCGCCGGTGCGCTTGGCTCGGATCCGTCGCCGGAAGGCCAGCACT
TCACCGCCACGGTCTCGGCCGAAGGCCGCTTCAGTTCGCCGCAGGAGTTCGAGAACATCA
TCCTGCGCGCCAACGCTGACGGCTCGCGGGTGCTGTTGAAGGACATCGCCCGCGTTGCCT
TCGGTGCCAACAACTACGGTTTCGACACCCAGTACAACGGCAAGCCGACCGGTGCCTTCG
CCATCCAGCTGCTGCCGGGCGCCAACGCCCTGAACGTGGCCGAGGCGGTGCGCGCCAAGA
TGGACGAGCTGCAGCCCAGCTTCCCGGCCGGCGTGACCTGGTTCTCGCCGTACGACAGCA
CCACCTTCGTCAAGATCTCGATCCAGGAAGTGGTCAAGACGCTGTTTGAAGCAGTGTTCC
TGGTGTTCCTGGTGATGCTGATCTTCCTGCAGAACTTCCGCGCCACGCTGATCCCGACCC
TGGTCATCCCGGTGGCGCTGCTCGGTACCTTCCTGGGCATGTGGATGATCGGCTTCACGA
TCAACCAGCTGACCCTGTTCGCGATGGTGCTGGCGATCGGCATCGTGGTCGATGACGCGA
TCGTGGTGATCGAGAACGTCGAACGCATCATGACCGAGGAAGGCCTGGCGCCGAAGCCGG
CCACGCAGAAGGCGATGACCCAGATCACCGGCGCGGTGGTGGCGATCACCGTCGTGCTGG
CTGCGGTGTTCATCCCGTCCGCCCTGCAGGGCGGCGCCGCCGGTGAGATCTACAAGCAGT
TCGCCCTGACCATCGCCATTTCGATGGCGTTCTCGGCGTTCCTGGCGCTGGGCTTCACCC
CGGCGCTGTGCGCGACCTTCCTGAAGCCGACGCACAACGACAATCCGAACATCGTCTACC
GCACCTTCAACAAGTACTACGACAAGATCAGCCACACCTATGTCGGCCACATCACCTCGG
CGGTGCGCCATGCGCCGCGCTGGATGATCCTGTTCGTGGTGCTCACCGCACTGTGCGGCT
TCCTGTTCACCCGCATGCCGGGCAGCTTCCTGCCGGAAGAAGACCAGGGCTATGCGCTGG
CGATCGTGCAGCTGCCGCCGGGCTCGACCAATGGCCAGACCAACGAAGTGTTCGCGCAGA
TGCGTGGCATCCTGGAAAAGCAGGATGGCTATGAAGGCATGCTGCAGGTGGCCGGCTTCA
GCTTCGTCGGTTCCGGTGAGAACGTGGGCATGGGCTTCATCCGCCTGAAGCCGTGGGAGG
AACGCAAGTTCACTGCGCCCGAGTTCATCCAGAACATGAACGGCGCGTTCTATGGCATCA
AGGAAGCGCAGATCTTCGTGGTCAACCTGCCCACCGTGCAGGGCCTTGGCCAGTTCGGCG
GCTTCGACATGTGGCTGCAGGACCGCAGCGGTGCCGGTTACGAGCAGCTGACGCAGGCCC
GCAACATCCTGCTCGGCCAGGCCGCGCAGAAGCCGGACCACCTGGTCGGCGTGCGCCCGA
ACGGCCTGGAAAACGCGCCGCAGCTGCAGCTGCATGTGGACCGCGTGCAGGCGCAGTCGA
TGGGCATGTCGGTGTCGGACGTGTACAGCACCATCCAGCTGATGCTGGCCCCGGTGTACG
TCAACGACTTCTTCTACGAAGGCCGCATCAAGCGCGTGACCATGCAGGCCGATGGTCCGT
ACCGCACCGGCCAGGAATCGCTGAAGAGCTTCTACAGCCCCTCCAGCCTGACCAAGAACG
CCGATGGCACCAATTCGATGATCCCGCTGAACACGGTGGTCAAGTCCGAATGGGTGTCGG
CACCGCCGTCGCTGAGCCGCTATAACGGCTACTCGGCGATCAACATCGTCGGCTCGCAGG
CCCCGGGTACCAGCTCGGGCGAGGCGATGCAGACCATGGAGAGCATCGTCAACGACGATC
TGCCGGCCGGCTTCGGCTACGACTGGTCGGGCATGTCCTACCAGGAAATCCTGGCTGGCA
ACGCGGCGACGCTGCTGCTGGTGCTGTCGATCGTAGTGGTGTTCCTGTGCCTGGCCGCGC
TGTATGAGAGCTGGTCGATCCCGGTGGCGGTGCTGCTGGTGGTGCCGCTGGGTGTGCTCG
GTGCCCTCGGCCTGTCGATGCTGCGCGGCCTGCCAAACGATCTGTTCTTCAAGATCGGCC
TGATCACCGTGATCGGCCTTGCGGCGAAGAACGCGATCCTGATCGTGGAGTTCGCGGTGG
AGCAGCGCGCCGCCGGCAAGAACCTGCGCGATGCCACCATCGAAGCGGCCCGCCTGCGTT
TCCGCCCGATCCTGATGACCTCGTTCGCGTTCATCATGGGCGTGATCCCGATGGCGATCT
CCACCGGCGCGGGCGCCAACTCCCGCCACGCCATCGGTACCGGCGTGATCGGCGGCATGC
TGTTCGCCACCCTGCTCGGCCTGTTGATGATCCCGGTGTTCTTCGTGGTCGTGCGCCGCA
TGCTGGGCGACAAGCTGGATGAACCGTCCAAGGAGTTCATGGAACGCCAGCGCGACGCGG
ATGCAGCACACCGTCCGGATCGTTGATCCAGCGGTGAACTGAAACGAGAAAGGCCCCGGA
GCGATCCGGGGCCTTTGTTGTTGCCGCTTCTGGATCCATGCCGCCCCAGGTTGGCATCTA
CCGGGGCAACGGCATACCCGGTAGTCGCCAACCTTGGTGGGCGCTGTCCGGGCAGCGTCT
CAGCGCAACACTGCGATCACCACGCATGCCGCCACAATCGCCAGTGCAGGCCATTGCATC
GGCAGGAAGAAGAAGTGATGCGGAGCATGCTGCCCAGGTGCACGCGGCTTTCGATTGAGC
ACGAAACCCAGCACCGTGTTGATTGCCGAGCCAAGGCCGAACGCCAGCAGGACCTGGCTG
AGTGAAGTATTGCCGCGACCCACCGCTGGATCCGGGAACAGGATGAGGATGAGCAGCACG
GCAGCGATCGGTGTGAGCAGGGTCAGCAGCCCTGCGCCTTGATAGATGAGCATGTGGTGG
CGTCCATGAACGGTGGAGCATTCTGCGACCAAGGAGCGGGAATGCCAATGGATCGTTGGC
ATGTCGCCTGCCCGGAGACCGGTCGCATACGGCCTGTACTGAAAAGTCCCTTCCACTGCT
GCGCCGACAATGAGGCGCTCAAGGCGTCTACCGGTTTCGCATAAGGCCCCCGCTTTGGAT
TCCTGGGCGCGCAGAAGTGCGGCACGCCCGGATCGTTGCTATCCAGATGCCTCCACGGCA
ATCGATCCGATGCCGCCCAGGAGACAGTTCATGGAAAGAGCAACACTACGACGCTTCAGC
CGCCCCGCCCTTCTGCTTGGCGCGCTCTTCGCGGCCAGCAGCGTCCAAGACGCACATGCG
GCAGGCGTCCTCGTCTGCGACAACTGTCGCGATCCACGCGCACTGGCGCTTTACTCGGGC
ACGGGGCCCACCATCGTCGTCGACTTCCAGCAGCGCCGGCTCCATGGCTTCGATGTGGAA
TACGATCGCGAGCTGCGTCGGTATCGCGCCACCAGGGCGCAGATTCCCGAGCCAATCAAC
GCATCCTTCAATCGGATCATGGGGATGCTCGACAACAACGTGCCAACCGTACAGTTCGCG
CCGCGGCAGTGGGCCGGAAGAGGAGTCCAGTACGAGGTTCATCCTGATGACCCGCAATAC
GCCAACGGCATAGGCTTCCCGGAAGAGCACAAGAACCTCAACGCCTACGATGTCGTGCAG
ATGGCAACCGAGCGATTCAGGCTGGAGAGCGCCATGGGCAAGGCATTCACTGGCGCCACG
ACATCGTCGAGGGCCTGGAACAGCATGGCGACATTCCTGTCCTCGATCGGCCTGAGCTTC
GTCAGCAAGGCCCTCGGAATCGACGGTGCAATCTACAGGATCACCTGGCGCGATGGCTCG
AAGACTACGCTGGCCATCGTCTCTTCGTCAGTGGACACCGCCAGATACGTGCAAGGCCAG
AGCAAGGACGCCAATGGCAACATGATTCCCGACGGCGCGGCAACCAGCCCCGGCCTGGCC
CAACACTTCGCCGGCACCTACAACTTCAACAGCCGGGACGATCTGGATCGATGGATCGAC
TCCGGTCGCCTCTATGGGGTGAACATGTTCCCCGGTGCTCCACCTGAGTCGCTGCAGATC
GTCTGTGAATGGAACGGAACGGATATCGTTTGCCGATTGCCACGTTGATCGCATAAGGGA
AACGGGGCGGCAATCGCCGCCCCGTCGCGTCCATCAGCGCAACCCGGTCTCGTTGCGCGC
GATCACCAGGCGCTGGATCTCCGAGGTGCCCTCGTAGATCTCGGTGATCTTGGCATCACG
GAAGTAACGCTCCAGCGGCATCTCCTTCGAGTACCCCATGCCGCCGTGGATCTGCACCGC
CTGGTGGGTGATCCACATCGCTGCTTCCGAAGCGGTCAGTTTGGCCACCGCTGCTTCGGT
GCTGAAACGCTTGCCCTGGCCCTTCACCCACGCGGCACGCAGGGTCAGCAGCAGCGCTGC
GTCCAGCTTGCACTTCATGTCGGCGATCTTGGCCTGGGTCATCTGGAAGGTGCCGATGGC
CGCGCCGAACGCCTTGCGCTCCTTCACGTACTCCAGGGTCGCCTCATAGGCGGCGCGGGC
GATGCCGATGGCCTGCGAAGCGATGCCGATGCGGCCGGCATCGAGCACGCTCATGGCGAT
CTTGAAGCCCTCGCCTTCCTGGCCCAGCACGTCTTCGGCCTGCGCCACGTAATCGTTGAA
CTCGATCTCGCAGGTGGCCGAAGCGCGGATGCCCAGCTTCGGCTCGGTCTTCCCGCGACC
GAAGCCCGCCTTGTCGGTATCGATGATGAAGGCGGTGATGCCGCGCGCGCCCTTGTCCGG
CTCGCTCATCGCGAACAGCACGATGTACCTGGCCACCGGGCCGGAGGTGATCCAGCTCTT
CTTGCCGTTGATGACGAAGGTGCCGTCGGCCTGCTTCACCGCGCGGCAGCGCATGGCGGT
GGCATCGGAGCCGGACTGCGGCTCGGTCAGCGCGAACGCGCCGATGGCCTCGCCCTCGGC
GATGGCACGCACGTAGGTCTGCTTCTGCTGCTCGGTACCGTGGGTGAGGATGCCGTTGCA
GAACAGCGAGTTGTTGACCGACATGATGGTCGAATGGGCTGCGTCGGCGGCGGCGACCTC
CACCATCGCCAGCACGTACGCAACCGGGTCCATGCCCGCGCCACCGTATTCGGTCGGCAC
TTCGATGCCCATCAGGCCGTTCTCGCCCAGCAGGCGGATGTTGTCGAGCGGGAACTCGCC
GGTACGGTCATGGTGCTCCGCGCTCGGGGCGATCTTCTCCTGCGCGATGCGCCGCGCAAC
GTCCTGCAGCATCAACTGCTCTTCGGTAAAGCTGAAATCCACAACACCCTCCCGGGTACA
TGAAGTTATGGGCTACATACGGCGCGCCCAGGTGTCCCGATTGTACCGGGGCCCGGCTGT
TTCCGTACGCTGGCGACTTGACCGCGACGGGCCCTTTCAGCGAATATATCTCTATATCGC
GATAGGTAGATATTTATGGATCTTGAAGACTGGTCGACCCGCCTGAAGGTGTTCGCCGAT
GCGACCCGCGTGCGCCTGCTGGCGCTGCTGGAGCAGGAGGAACTGACCGTGGCCGAACTG
TCGGCGATCACCCGGCTGGCACAGCCACGCGTGTCCACCCACCTGGCGCGCCTGAAGGAA
GCCGGCCTGGTCCGCGACCGCCGTGCCGGCGTATCGGCCTATTACCGCTTCGACGAGGCC
CAGCTGGACCCGGCGCAGCGTGCATTGTGGCATGCCTTGAGCAACGGAAGCGATGACCCG
CTGCTGCGCCAGGACGCTGAACGCGTCGCTGCCGTGCTGGCCCACCGCGCCTCCGACCAG
AACTGGGCCGACAGCGTGGCCGGCGACATGGAACGCCACTACTCCCCGGGGCGCACCTGG
GAAGCCCTCGCCCGCACCGCGCTGCCGCTGCTGGAGACCGGCGACGTGCTGGACATCGCC
TCTGGTGACGGCGTGCTGGCCGAACTGGTGGCCCCGCATGCCAAGCGCTACATCTGCATC
GACACCAGCGCGCGCGTGGTCGCCGCCGCCAGCGAGCGCCTGCGCCGTCTGCCCAACGTG
GAAGTGCGCGAGGGCGACATGCATGCGCTGCCCTTCAAGGACAACAGTTTCGATCTGGTA
GTGCTGATGCACGCGCTGACCTACGCCAGCAAGCCGGCGCAGGCGGTGACCGAAGGCGCG
CGCGTGCTGCGCCCGGGCGGGCGCCTGCTGCTGTGCAGCCTGGCCCGCCATGAACACAAG
GCCGCGGTGGAGGCCTACGGCCACGTCAACCTCGGCTTCAGCGACAAGGAGCTGCGCAGG
TTCGTCGACAAGGCCGGCCTGCAGGTGTCCAGCCTGGAGACGGTCACCCGCGAGAAGCGT
CCGCCGCACTTCGAAGTGATTTCGCTGATCGCCCACAAACCCTGAGCCCGAGAACGCCAT
GCCTGCCCTGCCCTGGTTGCATCCTGAGCGTGCCAACGCCCTGCTCGACGCCCTGCGCGA
GCGGATCCTGATCATCGACGGTGCGATGGGAACGATGATCCAGCGCCACGGCCTGCAGGA
AGACGATTACCGTGGCGAACGCTTCGCCGGCGGTTACGACCATGCACATGGCCCGGGCTG
CGACCACGCGGCACCGGAGGGCCATGACCTGAAGGGCAACAATGATCTGCTGCTGCTGAC
CCGGCCGCAGATCGTCGCAGACATCCACACCGCCTACCTGGAAGCGGGCGCGGACCTGGT
CGAGACCAACACCTTCAATGCAACCTCGGTCAGCCAGGCCGACTACCACCTCGAACACCT
GGTGTACGAGTTGAACAAGGCCGGCGCTGCGGTCGCGCGCGCCTGTTGTGACGCCGTGGC
CGCAACCACCCCGGGGAAGCCGCGCTTCGTGATCGGGGTGGTCGGCCCGACCAGCCGCAC
CGCCTCGATCAGCCCGGACGTGAACGATCCGGGCTTCCGCAACACCAGCTTCGACGAACT
GCGCGACACCTACCGCGAAGCCATCGAGGGCCTGATCGACGGCGGCGCCGACACCATCAT
GGTCGAGACCATCTTCGACACGCTCAACGCCAAGGCCGCGCTGTATGCGCTGGAGGAAGC
GTTCGATGCGCGCGGCGCGCGGTTGCCGGTGATGATCTCCGGCACCATCACCGACGCTTC
CGGTCGCACCCTGTCCGGGCAGACTGCGGAAGCCTTCCATGCCTCGCTGGCGCATGCTCG
GCCGCTGTCGATCGGGCTGAACTGCGCGCTGGGCGCCGATGCGATGCGACCGCACGTGGA
AACCCTTGCGCAGGTCGCCGACTGCTACGTCAGCGCACACCCCAATGCCGGTCTGCCCAA
TGCCTTCGGCGAGTATGACGAGACGCCGGAGGACATGGCCAGCACCCTGCGAGGCTTCGC
CGAAGATGGCCTGCTGAACCTGGTCGGCGGCTGCTGCGGCTCCACGCCCGACCATATCCG
CGCCATTGCCGCGGCTGTGGCCGGGCTGCCGCCGCGCGCACTGCCCGGCACCCGGGAGCA
GGCCGCATGAATGTCGCCGCCACCGTTCCGCACTTCCCGCCCTATTGCTGCTGAGCCGAC
GCCTGCCATGACGCCTGTCCGCCCTACCCGCCTGTCCGGCCTGGAACCCCTGGTCATCAC
CCCGGACCTGCTGTTCATCAACGTCGGCGAACGCACCAACGTGACCGGCAGTGCGCAGTT
CCGCAAGCTGATCAAGGAAGGCCGCTACGAAGAAGCCGTGGACGTGGCCCGCCAGCAGGT
GGCGAGCGGCGCGCAGATCCTCGACGTCAACATGGACGAGGGCCTGATCGATTCGGAAGC
GGCGATGACCCGCTACCTCAACCTGATCATGTCCGAGCCGGACATCGCCCGCATCCCGGT
GATGGTCGACTCCTCCAAGTGGAGCGTGATCGAGGCCGGCCTGAAGTGCCTGCAGGGCAA
GAGCGTGGTCAACTCGATCTCGCTGAAGGAAGGCGAGGCGCTTTTCCGCGAACACGCGCG
CAAGGTCCTGCGCTATGGCGCCGCCGCGGTGGTCATGGCCTTCGATGAAAGCGGGCAGGC
CGATACGTGTGCGCGCAAGGTCGAGATCTGTACCCGCGCCTACCGCATCCTGGTCGACGA
GATCGGCTTCCCGCCGCAGGACATCATCTTCGACCCGAACATCTTCGCCGTCGCCACTGG
CATCGAAGAACATGACAACTATGCGGTGGACTTCATCGAAGCCACCCGCATCATCAAGCA
GACGCTGCCGCACTGCCACGTCTCCGGTGGTGTCTCCAACGTCTCGTTCTCGTTCCGCGG
CAACGAAACGGTGCGCCAGGCCATCCATTCGGTGTTCCTGTACCACGCCATCGCCGCCGG
CATGGACATGGGCATCGTCAATGCCGGTGCCATGCCGATCTACGATGAGCTGGAGCCGGA
GCTGCGTGAGCGCGTGGAGGATGTGATCCTCAACCGCCGCAGCGATGCCACCGAACGCCT
GCTGGAGATCGCCGAGCGCTACAAGGGCAGGAAGGGTGCGGCGAAGACCGAAGACCTGGC
CTGGCGCGACAAGCCGGTGGCGCAGCGCCTGGCGCATGCACTGGTGCACGGCCTGAATGC
CTTCGTTGAGGAAGACACCGAACTGGCCCGACAGGCCTCCAGCCGCCCACTGGACGTGAT
CGAGGGCCCGCTGATGGACGGCATGAACATCGTCGGTGACCTGTTCGGCGCCGGCAAGAT
GTTCCTGCCGCAGGTGGTGAAATCCGCGCGTGTGATGAAGAAGGCCGTGGCCTACCTCCT
GCCGTACATCGAGGCGGAGAAGGCGCGCAGCGGCGACACTGCCAAGAGCAACGGCAAGAT
CATCATGGCCACGGTGAAGGGCGATGTGCATGACATCGGCAAGAACATCGTCGGCGTGGT
CCTGGCCTGCAACAACTTCGAGGTGGTCGACCTTGGCGTGATGGTGCCGGCGCAGAAGAT
CCTCGATGCCGCGCGCGAGCACAACGCCGACCTGATCGGCCTGTCCGGTCTGATCACTCC
CTCGCTGGAGGAGATGAGCCACGTCGCCCGCGAGATGGAGCGCCAGGGTTTCAATCTGCC
GCTGCTGATCGGCGGCGCCACCACCTCGCGCGCGCACACCGCGTTGAAGATCGACCCGCA
CTACAAAGCGCCTACGGTGTGGGTGAAGGACGCCTCGCGCGCGGTCGGCGTGGCCCAGTC
GCTGATCTCGCGCGACCTGCGCGAAGCCTTCGTTGCCGCCAACGAGGCCGACTATGCCGA
GATCCGGGCACGGCACCGCAATCGTGGCGATGCCAAGCGCCTGGTGTCGCTGGAACATGC
ACGCGGGCAGAAGTTCCAGGGCGACTGGGGGAACTACACGCCGCCCGCACCGAAGCAGCC
GGGCCTGCACGTCTTCGATGACTATCCGCTGGCCGAGCTGGTCGAGTACATCGACTGGAC
GCCGTTCTTCCAGGCCTGGGAGCTTGCCGGCAAGTTCCCGGCAATCCTCACCGACGAGAT
CGTCGGCAGCCAGGCCAGCGAGCTGTACCGCGATGCCCGCGCGATGCTCGACCGCATCGT
CGGCGAGAAGTGGCTGACCGCCAAGGCCGTGTTCGGCCTGTGGCCGGCCAACAGCGTCGG
CGACGACGTGCGCGTGCAGCACCCACAGGGCGAGACCACCCTGCACTTCCTGCGCCAGCA
GGTGGACAAGCCGGCCGAGCGCCCGGATTTCTGCCTGGCCGATTTCATCGCGCCGACCGA
CAGCGGCAGGCAGGACTGGATCGGCGCGTTCGCGGTCACTGCCGGCATCGGCATCGATGC
CCGCGTGGCGCACTTCGAAGCCGAGCATGACGACTACAACGCGATCCTGCTGAAGGCCCT
GGCCGACCGCTTCGCCGAAGCCCTGGCCGAGCGCCTGCATCAGCGTGTACGTACGGAATT
CTGGGGTTATGACCAGGCCGAAACGCTGGACAACGACGCCCTGATCGATGAGCAGTACCG
TGGCATCCGCCCCGCTCCCGGCTATCCGGCGTGCCCCGAGCACAGCGAGAAGCGGCGCCT
GTTCGATCTGCTGCGGGCCGAGGCCAACGCCGGCATGGAACTGACCGAGAGCTTTGCGAT
GCTTCCGACCGCCGCGGTATCGGGCTACTACTTCAGCCATCCGCAAAGCCAGTATTTCGT
GGTCGGGCGCCTCAGCCGCGAGCAGGTCACCGACTACGCCCGGCGCAAGGGCGTGGAGCG
CGCCCAGGCCGAGCGCTGGCTGGCCTCCAACCTCGACTACGATCCCGAATGACCCGAAAA
GGGGACGGAGGGGATCAAGTCGCTTATGCACAAACGACTTGATCCCCTCCGTCCCCTTTT
TGCCTCATCATTCCCCGATGACCGTTCCCGTTGCCCGCCTCTCCAGCTTCTACCTGTTCT
ATTACGCGGCGCTGGGCGCGTTCACTCCGTACTGGAGCCTGTTCCTCACTGCACGCGGGA
TGAGCGTGACCGCCATCAGCGTGATGATGGGGCTGTGGTATGCCACACGCGTGGTTGCAC
CCAGTGCCTGGACCTCGCTGGCAGCCACCTCACCGCGGCCGATCCGACTGTTGCGCATCG
GCTGCGTGCTGACCCTGATCAGCTTCGCCGCATTCCTGCTGCCTCTGCCGCAGCCGTGGA
TGTATCCGGCGATGATCGTGTTCTGCTTCTTCTACAACGCGGTGATGCCGCAGTTCGAGT
CGATCACCCTCACCCATCTCGGCAGCGACAGCCATCGCTACGGCCTGATCCGGGTCTGGG
GTTCGCTTGGCTTCATCGCCATCGTCACCCTGTTCGGCTGGCTGATCGAAGGTGACGGCA
CCGCCGGCCGCGCCGGGCTGCTGCCCTGGATGATGCTGCCGCTGTTCGTCCTGCTGGTCG
CCTCGGCCTTCAGCAACCACTACGCACGCGACATCGGCAGGACCGGCGGCGATGCCAGCG
GCTTCTGGCAGATCGTGCGCCGCCCGCCGGTGCTGGCGTTCTTCCTGGCCGCTTTCATGG
AGCAGCTCTCGTTCGGCCCGTACTACACCTTCTTCTCGGTCTACATGGACCACCATGGCT
ATCGCACATCCACGCTCGGCCTGCTCTGGACCATCGGCGTGGTGTTCGAAGTGGGCGTGT
TCTTCACCATCGGCCGCTTCTTCCGCCGCTATGACGCCAGCTGGATGCTGCTGATCGCAC
TGGTCAGTTCCTGCCTGCGCTGGGCCGTGACCGCACTGTACCCGGAAAACCTGCCGGTGA
TGCTGCTGGCGCAGACCGCGCACGCGCTGGGCTTTGCCGCGTTCTTCGCCGCGGCGATGC
AGATGCTGGCGATCTACTTCCCCGGACGCCTCAATGGCCATGGCCAGGGCCTGCTGTACG
GTTTCTCGTCCGGTGTCGGCGGCGTGCTGGGCGCGCTCATCGCCGGCCAATTGTGGAAGA
TCGACGAGGGACGCACGGCCTTCCTCGCAGGTAGCGGATTCGCTCTGGTCGGCGCACTGC
TGTGCTTCTTCGCGCTGAGCCTGCCGTTGATCCGTGCACGCCACAGCACTGCGCGCGTCC
GGTAACGAAAACGCCGGGCAATGCCCGGCGTTTTCATCGTGCAGCAGGTGCAGTTACCAG
ACCAGGTCGTCCGGTACTTGGTACTGCGGGTCCGCGTAGGGATCTTCCTCGGCCGGCGCG
TTCGGGTCGACCTTCAGTGCCACCGATGCGGCAAACACCGCTTCGGACTGTGCCAGCACT
TCGGCGGTCACCAGCAGGTAACGGCCATTGAGCTGGACCACGCCCAGCTCACCGGCATTG
AGCGCGGTCAGCTGTTCGGCGGTCACGTAGATGCGCTTGATCTTGCCGCCATACGGGAAG
TGGCGAGCGATATCAGCCGCCTCGGAGTTCAGGCCCTTGTCCTTCAGCAGTTCTTCCAGC
TTGGCCTTCGCCTCGCGGCGCACGCGTGCTTCTTCCTGCTTCAGGCGCTCGGTCTCGATG
CGCTCTTCCTTCTCACGCTGCGCACGGATGGCATAGGCCTTGGCCAGATCCATCTCTTCG
GCGCTGCGCGGCTTGCGCGGGCCCTGCTGGCCCGGGCCACGCGACTGGCCGGGCCTGCCC
GGGCCACCGTGGCCATGCCCGCGACGCTCACTGGGCTTGTGCTCGCCCTTGCCAGCGCCC
TGCGGCTTTCCATTGCCGTTGCCACCCTTGCCCTGCGGGCGGCCATCACGGCGGGGGCCA
TCATTCTTGCGCTCGGGCTTGGGCGCGGGCTTGAAGCCCAGGCCCATCAGCTGGTCGCGG
AGGGTATCGCTCATAGGATTCGGATCAGTAGTGCGGCGGCGGTGGTTCGCTCGCCGGATC
GGAAGAATTCAGTGCGTTGCGGACCTTGCCCAGGTCCTCCAGCAGCACACGCAGCACGTC
GGCGTTGCGCATGCCCTGCATGCGGGCATCGGCCAGCGCATCGCTCAATTCGGCAAGCGC
CTGTTCCTGGAAGGACACGCGCATTTCCAGTTCGACCAGGCGCGCTTCCAGCGCCTGCTC
CCGTTCGGTCGGCAGCAGGTCAGACATGCAGCGAACGCCCCCGGCCAATGCCGTAGTACG
CCAGGCCCGCAGCTTCCACTTCGGCCGGATCGTACAGATTGCGCCCATCGAACACCGCCG
CGTCCTTCAGCTGCTCGCGCAGCTTCTGGAAGTCGGGGCTGCGGAACTGCTTCCACTCGG
TGACCACCACCAGCGCATCGGCCCCTTCGAGGGCCTCATCAGCACTGCTGCAGAACACCA
GGTCATCGCGCTCGCCGAAGATGCGCTGCGATTCATGCATCGCTTCCGGATCATAGGCAC
GCACCGTAGCACCGCCTTCCCACAGCTGCGCCAGCAGGCGACGGCTGGAGGCTTCACGCA
TGTCGTCGGTATTCGGCTTGAAGGCCAGGCCCCACACGGCAAAGGTCCTGCCGCGCACGC
CTTCGTCCTCGCCCTTGTCGTAATGACGCTGGATGAGGGCGAACAGGTGGCCCTTCTGCG
CATCGTTGACCGCTTCCACCGCGTTCAGCAGCTTCGGCTCAAGACCATGCTGCTGGGCGG
TGCGGGCCAGCGCCTGCACGTCCTTGGGGAAGCAGGAGCCACCGTAGCCGGCGCCCGGGT
AGATGAAGTGCCAGCCGATGCGCGGGTCCGAGCCGATACCTTGGCGGACCTGCTCGACGT
CGGCACCGACGCGCTCGGCGATGTTTGCGATTTCGTTCATGAACGAAATCTTGGTCGCCA
GCATCGCGTTCGCCGCGTACTTGGTCAGCTCGGCCGAGCGCACGTCCATTTCCACCACGC
GGTCGTGGTTGCGGTTGAACGGCGCATACAGACGACGCATCACCGCGACCGACTCCTCGC
TGGTCGCACCAATGATGATGCGGTCCGGGCGCATGCAGTCGGCGACCGCGTCGCCTTCCT
TCAGGAATTCCGGGTTGGACACCACGTCAAAGGTGATGTCCGCGCCACGCGCGGCAAGTT
CTTCAGCAATGGCCGCACGCACCTTGTCAGCGGTGCCCACCGGCACCGTCGACTTGTTGA
CCACCACGGTCGGCACGCTCATGTGCCGGCCAATGGTACGGGCCACGGCCAGTACGTACT
GCAGGTCAGCGCTGCCGTCCTCGTCCGGCGGCGTGCCGACGGCGATGAACACCACCTGGC
CATGCGCGATCGCGGACGCGGCATCGGTGGTGAATGCCAGCCGCGACGCGGCGTGGTTGG
CCTTCACCATCGGCTCCAGGCCGGGCTCATAGATCGGGATGATGCCCTGGTTGAGGCCAT
CCACCTTGGCCTGGTCGATATCGACGCAGACCACCTGATGACCGACATCGGCCAGGCAGG
TACCGGTCACCAGACCTACATAACCGGTACCGAAAATCGCAACGCGCATGTCCGTGCAGG
CTCCGTGGTGGCTTACGGCAGGACGCCCAGCAGCTCGACGTCGAACGTCAGAGTCGCGTT
CGGGCCGATCGGGCCACCCGGCGTGCCGTTCTCGCCATAAGCCAGATTGCCCGGGATCCA
GAAGCGGTACTTCGAACCGACCGGCATCAGCGCAACGCCCTCGGTCCAGCCCTTGATCAC
CTGGTCCAGGCCGAACTCGGCCGGCTGACGACCATAGGAGCTGTCGAACACGGTGCCGTT
GAGCAGCTTGCCTTCATAGTTCACGCGCACCTTGCTGCTCGGCAGCGGGCGCTCGCCGCT
ACCCGGGCGGATGACCTGGTACTGCAGGCCCGAGGCCGTCGTCACGACGCCCGGCTGGGT
CTTGTTCCTGGCCAGGAAGGCATTGCCTTCTTCGCGGTTGGTCTGCGCAGCAGCGGCAGC
CTTGGCCTGCATTTCAGCCTGCTTGCTGCCCATGAAGGCCTGGATGGTAGCGGTCGCGTC
AGCTTCCGTCATCTTCGGCTGGCCCTTGGTCAGGCCGGTGCTGATCGCGTCAAACAGCGA
GGCAACATCGATGTCGTCCTTCAGCTGCGCCAGCGACGGGCCCACAGAGTAGGAACCGAT
CATCTGCGACACCTTGACGCGGTCGACCTTCGGCGGCTGCGAACCCGGCGCCATGCCCGG
CACCTGCTGGCCGCTGCGGGCCATCACGACCTGACGCAGGGCCGCGTCGGTGGCCTTGGC
CTGTTCCTGGGTGATCTGCGGCTGCAGGCCTTCGAACGAACGCTCCACGGCGGTGCGCAG
CGCGGCCACGTCGATCTCATCGGCGATCGGGGTGAACGACTTGGCCACGTCCAGGCCGAT
GGCGTAGCCGAGCTTCTGCTTGGGGGAATTCAAGGTTGCGGTCTCCTTGGCGGCTGCGGG
GGCAGCCGATTGTTGCGACAGAGCGACACCTGAAGTGCCCATCGCCAGAATCAGAACCGA
CGCCGCGGCGCCGCGCATTCCCATCTTCATTCGCTGCATTCCTGGAAGTGTCTGGGCGCC
GACGTCGGCGCGAAAAGAAGCATTGTCGCACGCATGCCGTCGATGTCGAGGCATCCGTGC
CGGATATCAATGTGCGGCCGCTGCGGCCAGCGCCTTGTCGATGGCCGCGGTCAGTTGCGG
ATCATCCGGCGTCACCTTGCTGGCGAACTGGGCGATGACCTTGCCATCGCGGCCGACCAG
GTACTTGTGGAAATTCCAGCCCGGTGCCACCCCGGTGGCCGCGGTCAACCGTTGATAGAG
CGGCGTCGCCTCCGCACCGACCACGTGCACCTTCTCGAACATCGGGAACTTGACCCCGTA
GGTGAGCGTGCAGAAATCCTGGATCTGCTTCTCGTCACCGGGCTCCTGGCCCTTGAAATC
GTTGGACGGGAAGCCGAGCACGGCAAAACCTCGGCCGGCATAGCGCTTCTGCAGCGCCTC
CAGGCCTTCGTACTGAGGGGTATAGCCGCACTTGCTTGCGGTATTGACCACCAGCAGCAC
CTGCCCGTGGTAGCGCTGCTGCAGGTTGACCTGCTGCTTGCTGGCCAGCGGGCGGTAGTC
GAGGTCGAGAAGATCGGCCGCCAGCACCTGGGTGGAACCGGCCAGGCCGGCTACCAGCAG
GGTCAGCAGGGACAGGCCGCGCAGGCGTCGCGGCATAACGGTCGGCAAGGGCATCGAGAG
CAGTCCGCAGTGGCCATTCACAGGGCCGGCCGGTAGCGGCCGGAGTCGGCCGAACTATAG
CACCGCCCCCCCCTTCCCCCTTGTTGCAAGGGGCGCCTGTGGCTTTGCGCGGCGTGGCGC
TTTCCTGCACGACCCGCCAGCAACGGCGCAGTAATGACATAGCATGGACAACGCTGAATG
GAAGGCGGGCCTGGGTCGGCCCGCGCCAGAACCTGATTTCCCTTCCGAATCAATCGGATA
AACGGATATTTCAGCGATTTGACCACCCCTGCCATCAGTTGGGGACGGCAAGGGGTTGCA
CGTAGGCGTGCCGGTGTTATAGTTGCATACAACACCAGTCACCTGAGACAGGGGGAAGCC
ATGAACGCCCGGATCCGTCGCAACCTCACCGCACCCGCGGCCGCTGCTGTTTCGACCCTG
ATCGTGCTGGCCTGGCTGGCCACGCCCACCGCCCCCGCCTCGCCCGACAGTGCGCAGGAT
GCAATCGCTACACCGGCCGGGAACGCCGATTCCTCCCCCCCTCCCCCGCGTCGGCTGCAC
AGCTCCCTGTCCATGCCGTATTTCTCGTTCGCCCAGCCGCTGACCCCACGGAGCTGAATA
TGAGCGACATCCAGTGGAGCGACGGCGCTCCCATCTACCGTCAGTTGAAGGAGCGCGTGA
TCGCCATGATGCTCGACGGAATCCTCAAGCCGGGCGATGCCCTGCCTTCGGTGCGCCAGG
TGGCCGCCGATTACCAACTGAACCCCATCACCGTTTCGCGCGCTTACCAGGAACTGGCCG
ACGAAGGCCTGGTCGAAAAGCGCCGCGGGCTGGGCATGTTCATGACCGAGCAGGCCGCCA
CGCAGCTGCGCAGCAGCGAGCGCGAGCGCTTCCTCAATGAAGAATGGCCGGCCGTGCTGG
AGCGCATCCAGCGCCTGGGCCTGAGCCTCGACGAATTGCTGCCCCAGGGGAAAGTCTGAT
GAATAGCACCGCAAGCGAACCGGTCATCACCGCCCGCGGCCTGCGCAAGGCCTACAAGTC
CACCGTTGCCCTCGACAGTGCCAGCTTCAGCATTCCGAGCGGGCGCATCGTCGGCCTGAT
CGGTCCCAATGGCGCCGGCAAGACCACCGCGCTGAAGGCCATTCTTGGCCTCACCTCGGT
GGAAGGTGAGTTGAGCGTGCTCGGGCGCGACCCGCGGCTGCACCGCGACGAACTGATGAA
CGACATCTGCTTCATCGCCGACGTCGCCGTGCTGCCGCGCTGGCTGAAGGTGCGCGAAGC
CATCGATTTCGTCGCCGGCGTGCATCCGCGCTTCGACCGCGCCCGCTGCGAGCGCTTCCT
GGCCAACACCAAGCTGCAGCCGAAGCAGCGCGTGCGCGAGCTGTCCAAGGGCATGATCGT
GCAGCTGCACCTGGCACTGGTGATGGCCATCGATGCCCGCATCCTGGTACTGGACGAGCC
CACCCTGGGCCTGGACATCCTGTACCGCAAGGAGTTCTACCAGCGCCTGCTGGAAGACTA
CTTCGACGAGCAGAAAACCATCATCGTCACCACCCACCAGGTGGAAGAGATCGAGCACAT
CCTCAGCGACGTCATGTTCATCCGTGATGGCCGAATCGTGCTCGATGCGGAAATGGACGA
GGTCGGCCAGCGTTACACCGAACTGCTGGTCAACGCCGACCAGCTGGAGACCGCGCGCGC
CCTGAAGCCGATCGACGAACGCAGCCTGGCGTTCGGCAAGACCGTGATGCTGTTCGACGG
CGTACCGCGCGCCCAGCTTTCCACCCTTGGCGAGACCCGCAGCCCGGGCCTGGCCGACCT
GTTCGTCGCCGTCATGAAGGGGACCTACGCATGAATGCCGTCAACCATCCCGTCAGCCCC
CTCGGCACGCTGCGCTGGCTGCTCAAGCGCGAGTACTGGGAAAACCGCGGCGGTTTCCTG
TATGCCCCGCTGATCGCCGGCCTGATCTCGCTGGTGATGAGCACTGTCGGCATCGCCTTC
GGCCTGTTTGCGCTGAACCGCGCGGCGCGCAACGGTGCGCTGCATGTCGATGGCGAGAGC
GTGAACGTCAATGGCCTGGACCTGGCGCTGCTCACCCGCAACATCGACGGCAAGGACCTT
GCCGACCTCGGTAACGGACTTGACCTGACCCTGGTGCTCAGCTCGGCATGGCCGTTCCTG
GTGCTGGCCTTCGTGGTGTTCTTCTATTGCCTCGGCGCCCTGTACGACGACCGCCGCGAC
CGCAGCATCCTGTTCTGGAAGTCGTTGCCGCTGTCCGATACCCAGACCGTGCTGTCCAAG
GTCATCAGCGCACTGGTCGTGGCACCGCTGATCGCGGTGATTGCCGGCATCATCACCATG
TTCGGCTTCATGCTGATCATCAGCATCGTCGCGCTGATGCACGGTGGCAGCCCGATGGCG
CTGATCTGGGGGCCCGCCAGCCCGTTGACCCTGGCCGCTGGCCACCTGAGCTGGATTCCG
GTCTACGCGCTTTGGGCCCTGCCCACTGCAGGGTGGCTGCTGCTGTGCTCGGCCTGGGCC
AAGAGCAAGCCGTTCCTGTGGGCGGTGATGCTGCCACTGTTTGCCGGCGTCATCGTCAGC
ACCACCAAGATCATGCCGCTGTTCGGCCTGACCACCGGCTGGTTCTGGCAGAACATCGTC
GGCCGCCTGCTGCTGGGCGGCGTGCCCGGCATGGACCTGCTGTACCGCCTCGGCGCAGGT
GAAGGTTCGCGCCGCGACCTGGATTCGGTGGTCAGCCTGATGTCCCCCGCCTCGCAGCTG
AAGTCGCTGGCGATGCCGGAGCTGTGGATCGGCGCCGTCGTCGGTGCAGTGTTCATCTTC
CTTGCCATCCGCCTGCGCAAGCGCGCCGGCGAGATCTGATCCCATCCATCCGGAGGCACC
ACCCATGCGTTCTCTGCTCGCCTGTTCTGCGTTGTTGCTGTTGCCGTTGTCGGCGCTGGC
CGCCGATGCTCCGAACTGCAAGTTCACTGCCGCCCGGTCACTGAAGCTGAACGTGGCCGG
TGCCAGGACGGTGGTGTTCGAGGTCAACCAGCATGACCTGAAGGTGGTCGCCAGCGCCGG
CGGCGGCCAGCTGGACGGCCGCGCCTGCGCGTCCAGCCAGGAATGGCTGGACCAGCTGGT
ACTGGACCAGCGCAAGGTGGGCGACAAGCTGGTGGTGAGCCTGCGCCGCGACGGCCGCCA
AAGCGGCATCAGCCTGGGCAACAGCTACGCCTGGCTGGATATCCGTGGCAGCGTGCCGGA
CAACCTGCCGCTGCAGTTCAAGGTCGGCTCGGGTGACGCCAGCGTGGAGAACGCACAGTC
GCTCAGCGTGGACGTCGGCTCCGGTGACGCGGTGGCCCGCGGTACCCGTGGCAGCATCCA
CGCTGCAGTGGGTTCCGGCGACCTCAACATCGATGGCGGCAGTTCGCTGAATCTGCTGTC
GCTGGGTTCGGGCGACGTCAATGCCCGCAACATCGGCGGCGATGCCATCACCGGCACTGT
TGGTTCGGGTGACCTGAAGATCACCGATGTGCGCGGCAACGCACGCCTGGATACGGTCGG
CTCCGGCGACATCGAGTTCAAGCGCGTGCAGGGCAGCGTCGAAGTCGGCGTGGTCGGCTC
CGGTGGCATCGATCTGGCCGATATCGGCGGCAACGTGCATGTGCGCAGCCACGGCTCGGG
CGACATCCAGGTGGACGGCGTACGCGGCAGCCTGACCGTCGATCACAGCGGCAGCGGCGA
TATCGAACACCGCAACGTCAGCGGCCGGGTCACCCTGCCGCGCAGCAAGTAATCCTCTTC
CACACACGTCCAGGGGAACATCATGAACCTGTTGCGCCTGCTGCCCGCCACCCTGCTGTG
CCTGCCGCTGATCGCCTGTGGTGGCACGTCCTCCGCCCCCGACAAGAGCGTCGGCAAGAG
CGTCGCCGAAGCCACCAGCGGCGTCGGCCAGACCGTCAAAGAAGCCATGGACGATGCCCG
CAAGGACATCGCCCAGGGCAACATCAAGATCTCGGCCGACAAGCAGCCGCGTGCGGAGAT
CACGCCGGATGGCCGCCTGCTGATCGCCGGCAAGGAGGTCGCCGCCAACGACGTCCAGCG
CCGCCACCTGCAGGAGTACCGCGGTCACGTGGTCGCCGTTGCGATGGCGGGCATGGATGT
CGGGCTGGCCGGCGCCAAGCTCGGCGCCAACGCCGCCGGTGAAGCGCTGAAGGGCATCTT
CAGCGGCGACAGCGAAGGGGTGGAGAAGCGCATCAACGCCGAAGCCGCCAAGATCGAGGC
CCAGGCCAAGCGCATCTGCGATCGCCTGCCGGCGATGCTGGCCAGCCAGCAGGCACTGGC
GCGCGAGCTGCCGGCATTCAAGCCCTACGCGACGATGGACCAGAGCGACGTGGACGACTG
CGGCAAGGACAACTCGGTCACGTTCTCCAACTGAGACAAATCGACGCACCCGACCGGCTG
CGGCCTTCCGTTGCCGGTCGGGCACTGTCGGCGGGCTTACAATGGGGGCCCCGGATGCCC
CCGAACCGAACGCCATGAAGAAGTTGTTCCTGCTGCTGGCCACCCTGCTCTGCCTGGGCC
TGGTCGGCTGCGACAAGGATTACCGCAATCACCGCGCCGAGCGCGGCAAGCCCAAGATTT
CCGTCAGCGAAGGCATGGTGACCGTGCGCCGCCCGCCGGCACCGAACATCATCATCCTCG
GCGACGGCACGATGAAGGTGGACGAGATCCAGATTCCACTGGACGACGGGCAGAAGCAGA
TGCTGCAGACGATGTTCGGCAAGCTGCAGGTGCTGCGCCAGAACACGCTGGTGGCCGCAC
CGGCCGATCCGAACATGCAGCCGGTGAAGATCCAGCCGCCGGAGGGCATGGAGGTGATCC
CGGCCGACCTGATCCAGCGCATCCCCGAGTTCAAGGATTACACCGACACCTTCGGCAACA
TCGTCGCCGACCGTCGCTGAAGAAAAACGCCGCCCGAGGGCGGCGTTCTTCGTTTCCGTA
GAGTCGAGCCATGCCCGACTCCGGAACAACCGTCGAGCGTGGCTCGACTCTGCAACCGGC
AGATCACCCCCCGGCGCCACCACCGCCAGCCTGGATGCCACCAGCAGTCAGCGCAGTCGG
GTCCAGCAGGCGACGCAGCTCGGCCTCATCAAGCCCGCTGTCTTCCAGCGCCACGTCCAG
CACCGGGCGCTGTTCCTTGTAGGCACGCTTGGCAATCGCCGCTGCCTTCTCGTAGCCGAT
GATCGGGTTCAGCGCGGTGACCAGGATCGGGTTGCGCGCCAGCGCCTCGGCCACGCGATC
CTCGCGCACCTTCAGCCCGGCGATCGCGCTGTCGGCCAGCAGCCTGGACACATTGGCCAG
CAGGCCGATGCCATCGAGCAGGTTCACCGCGATCAACGGCAGGGTGACGTTGAGCTGGAA
GTTGCCGGTCTGCCCGGCCACGGTGATCGCGGTGTGGTGGCCGATCACCTGCGCGCAGGC
CATCACCGTGGCTTCCGGAATGACCGGGTTGACCTTGCCCGGCATGATCGAGCTGCCCGG
CTGCAGTGCCGGCAGTTCGATCTCGCCCAGCCCGGCCAGCGGACCGGCATTCATCCAGCG
CAGGTCATTGGCGATCTTGATCAGTACCACGGCCAGCGCATTGAGCTGGCCGGACAGTTC
CACCGCATCGTCCTGCGCGGCCAGGCCTTCGAACTTGTTCTCGGCGCTGTCGAACTTGAA
ACCGGTCTGCTGCTTCAGCGCCTTGGCCACCTGCGCGCCGAAGCGCGGGTCGGCGTTGAT
GCCGGTACCGATGGCGGTGCCGCCCAGCGGCAACCGGCGCACGCGCTTGAGGCTGTCTTC
GATGCGCTCCTGCGCCGAGGCCAGCTGCGCCGACCACGCACCGAATTCCTGCTCGAAGGT
GAGCGGCATCGCGTCCATCAGGTGGGTACGGCCGGTCTTGACCACCTTGCGCAGGCTGCG
GCCCTTCTTGTCCAGGGTCTTGCGCAGGTGCACCAGCGCCGGCAGCAGCTGCTCGTGCGC
CGCCAGCACTGCCGACACCCGCAGCGCAGTCGGAATCACGTCGTTGGAGCTCTGCCCCTG
GTTGACGTGGTCATTGGGATGCACGGTGGTCTTGCCCGCCTTGCCGGCACGGTTGGCCAG
GGTGGCGATGACCTCGTTGGCATTCATGTTCGACGACGTGCCCGAACCCGTCTGGTAGAC
ATCGATCGGGAACTGCGCGTCCCAGTTGCCGGCGGCCACTTCGGCGGCAGCGGTCTGGAT
GGCCTTGGCCACGGTCTTCGGCAGGTGGCCCAGCTCCGCGTTGACGCCGGCGGCCGCGCC
CTTGACCAGGCCCAGCGCGCGGATGAAACCGCGCGGCATGCGCTGGCCCGACACCGGGAA
ATTCTGCACGGCGCGCTGGGTCTGCGCGCCCCACAGGGCATCGGCAGGCACCTGCAGCTC
GCCCATGCTGTCGTGTTCGATTCTGAAACCCTTGCTTGCAGCTTTGCTCATTGCATCAAC
TCCGCACTACTTCAGTTGGGGAAAGGGAAGCGGCGGCTGGCAGGGTGTCGCTTCCCGGGC
TGGCGGCTGCGGCCACAATACTCCCTTGCCCGCAGCGTGGGATGACGAGGGCGGGCCAGA
TCGTTCCACCTGCACGGCCGTTCTGCGCGCGCAAGGGTAGTGCCGGCCGCTGGCCGGCAA
TCCATGCAATCGAGGGCCGGGCGTGGTTGCCGGCCAGCGGCCGGCACTACCTGACCGGCA
CGTCGTAGAATATGGCCCCCGCCGCTCGTCCCAGCCCTGCCGACATGTCCGATTCCGCCC
TGCTCGCCCTGTCCCCGCTCGATGGCCGCTACGCCGGCAAGGTCGACGCCCTGCGCCCGA
TCTTCTCCGAATACGGCCTGATCAAGGCCCGCATCGTGGTCGAGGTGGAATGGCTGCTGG
CGCTGGCCGCCGAACCGGGCATCGTCGAACTGGCGCCGTTCTCCGACGCCGCCGTCGCCC
GCCTGCGCGGGTTGGCCGCCCGCTTCAGCCCGGCCCAGGCCGCGCGCGTGAAGGAGATCG
AGCGCACCACCAACCATGACGTCAAGGCGGTGGAGTACTTCATCAAGGAACAGCTGAAGG
ACGACGCCGAGCTGGCTCCGGCGCTGGAATTCGTGCATTTCGCCTGCACCAGCGAAGACA
TCAACAACCTCAGCTACGGCCTGATGCTGGAACAGGCCCGCCGCGAGGTGCTGCTGCCGA
CCCTGGACGGCATCGCCACCACGCTGCGCAACCTCGCCCACGCCCAGGCCGGCCAGCCGA
TGCTGTCGCGCACCCACGGCCAGACCGCCTCGCCGACCACCCTGGGCAAGGAACTGGCCA
ATGTGGTCGCCCGCCTGGAGCGCCAGCGCCGGCAGATCGCTGCGGTCGAGCTGACCGGCA
AGATCAACGGCGCGGTCGGCAACTACAACGCCCACGTGGCCAGCTACCCGGACGTGGACT
GGCCGGCCTTCGCCGAGCGCTTCGTGACCGGCCTGGGCCTGGTGTTCAACCCGTACACCA
CGCAGATCGAGCCGCACGACAATGTTGCCGAGATCGGCGATGCTGCGCGCCGCGCCAACA
TCATCCTGATCGACCTGGCCCGCGACATCTGGGGCTACATCTCGCTGGGCTACTTCAAGC
AGCGGCTGAAGGAAGGCGAAGTCGGCTCGTCGACGATGCCGCACAAGGTCAATCCGATCG
ATTTCGAGAATGCGGAAGGCAACTTCGGTATCGCCAACGCGCTGTTCGAGCACTTCAGCG
CGAAGCTGCCGATCAGCCGCTGGCAGCGTGACCTGACCGATTCCACCGTGCTGCGCGCAC
TGGGCACCGCGTTCGGCCACAGCCAGGTGGCGCTGGATTCGCTGGCCAAGGGCCTGGGCA
AGCTGGAAGTGAACCCGCAGCGTCTGGATGCCGATCTGGACGCGGCCTGGGAAGTGCTGG
CCGAGGCCGTGCAGACGGTGATGCGCCGCCACGGCCTGCCGAACCCGTATGAGCAGCTGA
AGGCGCTGACCCGCGGCCAGGGCATCACGGCCGAGTCGATGCGTGCGTTTGTGCAGGGGC
TGGAGCTGCCGGCGGATGCGAAGCAGCGCCTGCTGGAGATGACCCCGGGCAGCTACACCG
GCCTGGCCGAGGCCCTGGCGAAGAAGATTTAAGGGGTTTCCTTTGCGGCGGCGGCCGCGG
GCGCTGCCTGCGGCAGGCAACTGCAACAGCAACAGCAACAGCGATCCAGGCTCTGGGTTG
CTGCGGGCTGGGTGGGGCGGGAGGGGCCAGCGGGACACGCCGTGAACCCATCCATGAAGT
GACCCCCGAGACTTGGACGGGGTCAGGCGGCCGATTGGGCCCGCTCCCGGTACTCTACCG
GGCTCAGACCTTTCAGTTTCAGTTTGATGCGCTCCTGGTTGTAGT
>contig00015 len=81990 cov=34.2 corr=0 origname=NODE_15_length_81990_cov_34.152090_pilon sw=shovill-spades/1.0.4 date=20220914
GTGGGCAGGACCGTTGGCGCCATGGATGGCGCCATCGAGCCCCCAGGGACGGGTTTACGG
CGTGTCCTGCCCACCCACACCGCCCCGCCATCCCACGGAATGCCGCTCTGGCTCTGGCTT
TGGCCGTTGCCGTTGCTCTGAGCAGGTGCAGGGCGCAGCCCTGCCGAAACACCCCCAACC
ATGACTGCAGTCACTTGTCCCCACGCCCCGCGCTGGCGAAAGTCGAGGAGTTGACGTGAT
CGGTCCGGCCCATTGCCAACCGCACGCAAGCGAGAGAGAGAAACGCTGTGCAACGACGTG
AGTTCCTGGCTTTTTCCGGTCTGGGCCTGGCGGGCCTGCTGCTGCCGCATTCCCGTGCCA
TCGCCGTCGAGCAGCTGCTCGCCCCGGTCGATACCGCCCAGCGCAGGCGCCTGGCGGACG
TGGCGCTGGCCGCCGCGCGCACCGCCAAGGCCAGCTACTGCGATGTCCGCATCGGCCGCT
ATCTCAACCAGTCGGTCATCACCCGCGAACACCAGGTCGGCAATGTGACCAACCGCGAGT
CGTCCGGCGTGGGCGTGCGCGTGATCGTCAACGGCGCCTGGGGCTTCGCCGCCACCCATC
AGCAGACCGAGGCCGCCGTGCGCGCCGCAGTCGAGCAGGCGGCCGCAATCGCACGCGCCA
ACGCCAGCATCAAGACCCGGCCGGTGCAGCTGGCGCCGACGCCGTCGGTCGGCGAGGTGC
GCTGGAAGACCCCGATCCGCAGGAACGCAATGGCGGTGCCGATCCAGGACAAGGTCGAAC
TGCTGCTGGCGCTCAACGCCGCCGCGCTGAATGCGGGTGCCGACTACATCAATTCCACCC
TGTTCCTGGTCAACGAACAGAAGTACTTCGCCTCCAGCGACGGCTCGTTCATCGACCAGG
ACATCCACCGCATCTGGCTGCCGTTCACCACCACCGCCATCGACAAGGCCAGCGGCAGGT
TCCGTACCCGCGCTGGCCTGTCCTCGCCGATGGGCATGGGCTACGAGTTCCTCGATGGCG
ATGCGAGTGGCAAGGTGCAGCTGCCCGGTGGCATCACCGCTTACCGCGATTCCTACGACC
CGGTCGAGGACGCCATCGCGGCCGCCCGCCACGCGCGCGAGAAGCTGAAGGCGCCGTCGG
TAAAGCCCGGCAAGTACGACCTGGTGCTGGACCCGTCCAACCTGTTCCTGACCATCCACG
AGAACGTCGGCCACCCGCTGGAGCTGGACCGCGTGCTCGGCTACGAAGCCAACTACGCCG
GCACCAGCTTCGCCACCCTGGACAAGCGCGATGCGGGTTTCCGCTGGGGCAGCGACATCG
TCACCTTCTTCGCCGACAAGACCCAGCCGGGCAGCCTCGGCGCCGTCGGCTACGACGATG
AAGGGGTGAAGACGCAGCGTTGGGACCTGGTGCGCGACGGCATCCTGGTTGACTACCAGG
CCACCCGCGACGAGGCCCATATCCTCGGCCGCGATGCATCGCATGGCTGCAGCTATGCCG
ATTCCTGGTCCAGCGTGCAGTTCCAGCGCATGGCCAATGTCTCACTGGCACCGGGCAAGC
AGCCGCTCAGCGTCGAGGACATGATCAAGGACGTGGAGAACGGCATCTGGATCCACGGCC
GCGGTTCGTATTCGATCGACCAGCAGCGCTACAACGCACAGTTCGGCGGCCAGCTGTACT
ACCAGATCAAGGACGGAAAGATCGCGGGCATGGTCGAGGATGCGGCCTACCAGATCCGAA
CGCCGGAATTCTGGAATGCCTGCACCGCCATCTGCGATGAACGCGACTTCCGCCTGGGCG
GTTCGTTCTTCGACGGCAAGGGCCAGCCCGGCCAGGTCTCGGCGGTCTCGCACGGTTCGT
CCACCACCCGCTTCAACGGCATCAACATCATCAACACCGCGCGCAGTCTCGGCGCTTGAG
CCACCCATCCTTCGACATGGAGAGCAGCCTTGCAAAGACGTGACTTCCTGGCCCTGACCG
GGCTTACCGCGGGCGGGCTGATCGTGCCCTCCTTCTTCGGCAAGGTGATCGCCGCCGAAC
AGCTGCAGAGCTCGCTGGACCTGGGGCTGAAGAAGCGCCTGGCCGATGCGGCGCTGGCCG
CCGCCCGCCAGGCCGGTGCCACCTACTGCGACGTGCGCATCGGCCGCTACCTGCGGCAGT
TCGTGATCACCCGCGAGGACAAGGTGCAGAACGTGGTGAACACCGAGTCCACCGGCGTGG
GCATCCGCGTGATCGTCAACGGTGCCTGGGGCTTTGCCGCCACCAATGCGCTGGGTACGG
CCGATGTGGCCAAGGCCGCGCAGCAGGCGGCGGCGATCGCCAAGGCCAATGCCGGCGTGC
AGACCGCGCCGGTGCAGCTGGCCAAGGCGCCGGGCGTCGGTGAGGTGAGCTGGCGCACGC
CGATCCGCAAGAATGCGATGGAGGTGCCGATCAAGGACAAGGTCGGCCTGCTGCTGGACG
TCAACGCCGCCGCAATGGGCGCCGGTGCCAGCTTCGTCAACTCGATGCTGTTCCTGGTCA
ACGAGCAGAAGTACTTTGCCTCCACCGACGGCTCCTACATCGACCAGGACGTGCACCGTA
TCTGGGCGCCGATGACGGTCACCGCCATCGACAAGTCCAGCGGCAAGTTCCGCACCCGTT
CGGGCCTGTCCTCGCCGATGGGCCTGGGCTACGAGTACCTGGATGGCGCCGCCGCAGGCA
AGGTGGTCGGCCCCAATGGCGTGGTCAACTACAGTTCTTCCTACGACATGAAGGAAGACG
CCATCGCCGCTGCCAGGCAGGCGCAGGAAAAGCTGAAGGCACCGTCGGTGAAGCCGGGCA
AGTACGACCTGGTGCTCGACCCGTCGCATACCTGGCTGACCATCCACGAATCGATCGGCC
ATCCGCTGGAACTGGACCGCGTGCTCGGCTACGAAGCCAACTACGCCGGCACCAGCTTCG
CCACCCTGGACAAGCGCGAACAGCATTTCCAGTACGGCAGCGAGCTGGTCAACATCTTCG
CCGACAAGACCCAGCCGGGCAGCCTCGGCGCAGTGGCGTACGACGATGAAGGCGTGAAGT
GCAAGCGCTGGGACCTGATCAGCAACGGCAAGCTGGTGGACTACCAGACCATCCGCGACC
AGGCCCACATCCTCGGCAAGACCGAATCCGACGGCTGCTGCTATGCCGACTCGTGGTCCA
GCGTGCAGTTCCAGCGCATGGCCAACGTGTCGATGGCACCGGGCAAGAAGCCATTGAGCG
TGCCGGACCTGATCAAGGACGTGGAGAACGGCATCTACATCATCGGTGATGGTTCGTTCT
CGATCGACCAGCAGCGCTACAACGCGCAGTTCGGCGGCCAGTTGTTCTACGAGATCAAGA
ACGGCCAGATCACCCGCATGCTGGAAGACGTGGCCTACCAGATCCGCACGCCGGAGTTCT
GGAACGCCTGCACCGCCGTGGCCGACGAGCGCGACTACCGCCTGGGCGGTTCGTTCTTCG
ACGGCAAGGGCCAGCCGGGCCAGGTCTCGGCGGTCTCGCACGGTTCGTCCACCGCGCGCT
TCAACGGCATCAACGTCATCAACACCGCACGCAGCCTCGGCTGATCGGTCAGGAGCCCTT
ACACCATGAGTATCTTCACCGAAGCCCAGGCCAAGGCCATCCTCGACAAGGTCATCGCCC
TGTCCAAGGCCGACGAATGCACCGCCGTGCTGGCCGGCGCGATCGACGGCAACATCCGTT
TCGCACTGAACAATGTCTCCACCAGCGGCATCGTCGACAACACCGAACTGGCGGTCACCG
TTGCCTTCGGCAAGCGCGTCGGCACGGCCTCGATCAACGAGTTCGACGATGCCGCGCTGG
AACGCGTGGTGCGCCGTGCCGAAGACCTGGCCCGCCTGGCCCCGGAAAACCCGGAGTTCA
TGCCGGCCATCGGCAAGCAGACCTACCGCGCCAGCCCAACCTTCAGTGAATCCACTGCCG
CGATCGATCCGGCTTTCCGTGCCAAGGTTGCCGCAGATTCAATCGCGCCGTGCCGTGGCC
ATGGCCTGATCGCCGCCGGCTTCCTCGAAGACGGCCAGGGCTTCCAGGCCACCGCCAACA
GCAACGGCAACTTCGCCTACCAGCGCACCACCAACTTCAATTACACCTGCACCGTGCGCA
CCGAGGATGGCCGTGGTTCGGGCTGGGTCGGCCGCAACCTGAAGGACGCCGCTGACTTCA
AGGTGGACCAGGACATCCGCATCGCCATGCGCAAGGCCACCGAATCGGCCGAAGCCAAAG
CGCTGGAACCGGGCAAGTACACGGTGATCCTGGAGCCGGCTGCGGCGGCCGGCCTGATCA
GCTTCATGATGAACTTCTTCAGCGCACGCTCGGCCGATGAAGGCCGCAGCTTCCTGTCCA
AGAAGGGCGGCGGCAACAAGCTGGGCGAGCAGGTCTACGACCCGCGCGTGACCATGATCG
CCGACCCGTGGCACCCGGACGCACCGGTGCTGCCCTGGGACAACGAGGGCCTGCCCCGCG
AGCGCATGGCCATCATCGAGAACGGCAGGATCGCCAACCTGGACTACTCGCGCTTCTGGG
CGCAGAAGCAGGGCAAGACCGCCAAGGCGTCGCCGGGCAACCTGCTGATGAGCGGTGGCG
ACAAGAGCACCGCCGAACTGGTTCGCGGCACCCAGAAGGGCATCCTGGTCACCCGCACCT
GGTACATCCGCATGGTCGATCCGCAGACCGTGCTGCTGACCGGCCTGACCCGCGACGGCA
CCTTCTACATCGAGAACGGCCAGATCAAGCATCCGGTGAAGAACTTCCGCTTCAACGAAT
CGCCGGTGATCATGCTCAACAACATCGAAGAGCTGGGCAAGCCGGTGCGCGTGGCCGGTG
ATGAATCCAGCTACGTGATGATGATCCCGCCGATGAAGCTGCGCGATTTCACCTTCACTT
CGCTGTCCGACGCGGTCTGATGGATCGCCGGGCCTGCCTGCGCTGGTTGGCCGCTGCCGC
TTCGGCGGCGGCGCTGCCAGCCTCGGCACAGGCAGGCCCGCGCAGTTCGCGCTACGACTT
CTGGTTCACCCGCCTTCAGTACGACTCCGGTGACTGGGACGTGGACGCGCGCATGCCGTC
CAACCTGATCACCTCGCTGATCGACTACACCTCGCTGCGCGTCGACCCGCAGGAACACGT
GGTGGCGCTGGCCGACCCACGCATGCTGGAAGGGCCGTTCTGCTACCTGGCCGGGCACAC
GCTGGTGGAGTTCAACGCCGCCGAGCGGCAGAACTTCGTGCGCTACGTGCGCAATGGCGG
CTTCGTCTTCGTCGACGACTGCAACCACGATATCGACGGCCTGTTCGCTACCTCGTTCGA
GGCGCAGATGGGTCGCCTGTTCGGGCCCAGGGCATTGCAGAAGCTGCCCAACAGCCACCC
GCTGTACCGCAGTTTCTTCCGCTTCCCGGATGGCCCGCCTGCCACCAGCTTCGAACTCAA
CGGCTGGGGCGACGACCTGGTGCACGACTACCTGAAGGGCATCGAGGTCGACGGCCGCCT
GGGCCTGCTGTACAGCAACAAGGACTACGGCTGCGAGTGGGACTACGACTGGCGCAACAA
GCGCTTCCTGGCCGAAGACAACACCCGCTTCGGCGTCAACATCGTGATGTACGCGTTGAA
CAACTGATAGGACCTGCACGCCCATGACCTCCCCCGACCTCGATTCCCTGCTGCCGCGCC
TGGATGAGCTGCGCGCCGCGCTCGCACGCGCAGTGGTGGGCCAGAACACCGTGGTCGAGC
AGCTGCTGATCGGCCTGCTGGCCGGTGGCCACTGCCTGCTGGAAGGCGCGCCCGGGCTCG
GCAAGACCCTGCTGGTGCGCTCGCTCGGCCAGGCACTGGAGCTGCAGTTCCGGCGCGTGC
AGTTCACCCCCGACCTGATGCCCAGCGACATCCTCGGTACCGAGCTGCTGGAGGAAGACC
ACGGCACCGGCCATCGCCACTTCCGCTTCCAGCAGGGCCCGATCTTCACCCACCTGCTGC
TGGCTGACGAACTCAACCGCACCCCACCCAAGACCCAGGCCGCACTGCTGGAAGCGATGC
AGGAACGCACGGTCAGCTACGCTGGTACCACCTACGCGCTGCCCGCGCCGTTCTTCGTGC
TGGCCACGCAGAACCCGATCGAGCAGGCCGGAACCTACCCGCTGCCGGAAGCGCAGCTGG
ACCGCTTCCTGCTGCACGTGCTGGTGGATTACCCCAGCGAAGACGAGGAGCGGCAGATCC
TGGAACAGACCACCGGCGGTGCCACCGACGCGGTGCCGAAGGTGATGGATGCCGACGCGG
TGATCGCGCTGCAGGCCGCGGTGCGCCAGGTGCATGTCAGCCCGGATGTGCTCGCCTGGA
TCACCCGCCTGGTGCGCGCCAGCCGGCCCGGCGACGGTGCTCCGGCGGCGATCAACCAAT
GGGTGAAGTGGGGCGCCGGCCCGCGTGCCGGCCAGTCGCTGGTGCTGGCAGCGAAGGCAC
GCGCGCTGCTGCAGGGCCGTTTCGCCGCCACCCGCGAGGACGTGCAGGCGCTGGCCGCGC
CGGTGATGCGCCATCGCCTGCTGCTGTCGTTCGCCGCCGAGGCCGAGCAGAAGCGTGCCG
ACGACGTGGTCGCCGCGCTGCTGCAGGCCGTGCCCTTCCCGGGTTGAGCCACGCGTGAAC
GCAGGTACGCCGTTGACCCTGCCGCCGGAACTGCGTGCGCGCCTGCGCCTGCTGCGGTTG
CGGCCGCGCCTGGCCAGCGGTGCCAGTGGCATCGGCCAGCACGCCAGCCGCAGCCGCGGT
GCCGGCCTCGAATTCGCCCAGTACCGTGCCTATGAGCCTGGTGACGAACTCCGCCAGATC
GACTGGAAGCTGTATGCACGCTCGGACCGCTTCTTCGTGCGCGAGTCCGAACGCGAAAGC
CCGATCACGGTCTGGCTGCTGCTAGACGCCACCGCTTCGGCCAATCAGGCGGATCGCGCG
GCACCGCAGCACTCGCGTCTGGACCATATGCGCGGCGTGGCCGCGTGCGTGATTGAGCTG
GCCTTGCAGCAGGGTGACCGTTTCGGCCTGCTGGCAATCAATGGCGATGGCCTGCAGCTG
GTCCCCGCGGCGAACGGCGCGCGCCAGCGTGATCGCGTGCATCTGCAACTGCACGCCCTG
CAGGCGCGCGGCGCCTGGCCTGCGGCCGATCGCCTTCGGCCGCTGTGGGAGCGCGTGCGC
CCGGGCGACCTGCTGCTGGCAATCGGTGATGGCTTCGACGACGCCGGCATCGTGCTGCTG
GAACAACTGGCCAGCGCGCGCCGCGAAGTGGCACTGCTGCAGATCCTCACCGCCGACGAG
CGCGACTTCCCATTCGACGTCGGCCACCGCTTCCGCGACCCGGAGACCGGCGAGGAACTG
CTGGGCGATGGTGCGGCGATCCGCGCTGACTACCTGCAGCGCTTCGCCGACGCACGCAGC
GCATTGCATGCGCGCCTGCAGGCCAACGGGATTGCCAGTGCCACCGGCTGGCTGGACCAG
CCGCTGGACCAGGCGCTGCAGGCGCTGTTTGGCCGTGGGGGCGATGCATGACCCTGCTGT
TCCCGCTCGGCCTGGCCGCGCTCGCCGCAGGGTTGCTGCCGCTGCTGATCCACCTGGCCC
GCCGCCATCCGTACACGCCACTGGATTTCGCCGCGCTGCGCTGGCTGCGCGCGCAGATAC
GGCCACGCCAGCGCATCCGCTTCGATGACTGGCCGTTGCTGCTGGTGCGCCTGCTGTTGC
TGGCCGCACTGGCCCTGCTGCTGGCACGACCTGTGTTGACTGGCCCGACGGCGCCTCCCG
CTGCATGGACCGTGGTAGCGCCGGGACTGGATGCTACGACCCTGCGTGGAACGGCCGAGG
ATGGCAACTGGCACTGGCTGGCACCCGGCTTCCCCGCCATTGATCAGGCACCCCCTGCAG
CCACCGCCTCCCTGCCCAGCCTGCTGCGCGAACTGGACGCGCAGCTGCCCGTCGGCACCG
CATTGACCGTGCACGTTCCCGATCCCCTGCCCGGCCTGGATGGTGCCCGCCTGCAGCTGT
CGCGCGACGTGCAGTGGCACACGCAGCCGATGCCGGTCACTGCGCAACCGAGTGCCGCGA
CGTCGCCGCGCCTGCGCGTGCACAGCGATGCTTCGGCCACTGCCCAGCGCTGGTTGAACG
CACTGCAGCGCGCGTGGGGCGTGCAGTCACCGCTTGCTCCGCTGCCGGCGGATGCCCTGC
CGGAGCGCGGTGAGATCGGCGTGTGGAGCCGCAGCGATGCACTGCCGGCGAACTGGCAGG
CGTGGCTGCGCGGCGGCGGTCGTGTCATGACTGCCGGCAAGCCTGCTGCCAGCGCCCGCA
TCCTGCTGCGCGATGCCGAGGGCGCACCGCTGCTGTGGCAGCAACGCATCGGCCACGGCT
ATCTGCTGGCGCTGCCGGGTGGCTGGAATGCCGCCAGCAACCCTGCGCTGCGCGATCCGC
GCCTGCCACGTGCCCTGCTGCTGGCGCTGCAGCCGCCTACGGCCCCGCGCCTGGGCGATG
CACGTGACCAGGCACCGCAGCGGACCGCATTGCCTGCTGCAACACCACCGCTGCGTGAGC
CCACGCCTTGGCTGTTGCTGGCCGTCGTGCTGCTGTTCGCGCTGGAACGCTGGATGGCCA
GCAGCGCCCGGCGCAGGGTGGCCGCATGAACACCCTGCAGCACGCCTGGCAACGCGCACG
CCGCCGCCGTGCGCTCATCACCCTGCTGTTGGGCCTGCCATGGGCGCTGGCCGCCACGGT
GCTGGCCCTGCGTCTTGCAGGCTTCGATATCGCCTGCGTCGTCGGCACGGTCAGTCTGCT
CGCGTGTGCGGCCTTCGCCACTGCGCGTGCCCGCCAGCTGGACCGGCAGTGGCTGCAGCG
CCAGCTCGATGGCAGCGGTGCCAGCGAGGACAGTGCCGATCTGCTGTTCGCCGATGCCGC
CACGCTCAATCCGCTGCAGCAGCGCCAGCGTGTGCATGTGCTGGCCATGCTGGAATGCGC
GATGCCGGAGCTGCGTCCACGCTGGCCGCGTGGGGCACTGGCGCTGTACTGGATCGCAGG
CCTGGCCATTGTTGTGCTGGCATTCGGCTGGCCACGTTCCAGCCCCGGCTCCGTGCCTGT
CCGCACGCCGACGCCTGGCAGCGCTGCTGCTGCGGGCCCGCTGCGCCTGCAGTCCACCCG
CCTGCGCATCGACGCGCCGGCCTATACCGGCCAGGCCACGCTCACCCAGAATGCGCTGGA
TGCGAAGGTTGCCGCCGACAGCCGGCTGTCCTGGTCCCTGCGCTTCGACCGCGCCCCGGA
CAAGGCATGGCTGCAGTTCCACGATGGTCGCCGGTTGCCACTGAGCGAGCGCGAAGGACA
GTGGCAGGCGCAGGATGTGGCACGTATGCCGCTGCTGTACCGCGTGGTGAGCGAACCGGC
ACTGGCAGAGACCCGCCTGCATCGGCTGGATGTGGTGGCCGACCGTGCACCCAGCGTGCG
CATACTGGAACCCACGGCCAGCCTGGTGCTGGGCACGCCGGGGCAACGGCAGTGGGCACT
GCGCTTCGAGGCCAGCGACGATTACGGTGTCGCGGCGCAGGCAACGCTGTCGATCACCAC
TACCCAGGGCAGCGGTGAGAACATCACCTTCGTAAAGCGCAACGTCACGCTTGCCGGCAG
CGGTGAAGCCACCGCGCGGCGTTTCGCCCACACCCTTGATCTGGCTGCGCTGGGCGCGCA
GCCTGGCAACGATGTGATCGCCCAGCTGGAGGTACGCGACAATCATGCACCCACGCCGCA
GACCGGGCGCAGCAGCAGCGTGATCCTGCGCCTGCCCAGCGCCGAAGTCGCGCTCGGTGC
AGAGCTCGAGGGCCGCATCAAGAAGACCCTGCCTGCGTACTTCCGCAGCCAGCGGCAGAT
CATCATCGATGCCGAAGCGCTGATCCGGCAGCGACCCAGCCTGGCCGCCGAGGACTTCGT
GAAGCGCAGCGATGCGATCGGTGTCGACCAGCGCATCCTGCGCCTGCGCTACGGCCAGTT
CCTGGGCGAGGAAAGCGAAGGTGCGCCGAAGCCGCCGCCGACCAGCGACCTGCCCACCAG
CGATGCGCCGACCGCAGACGGCCACAACGACGATCACGAACATGACCATGGCGCGCAGGC
CGGCGCGCAAGGCGACCATGGCCACGATCATGGCAGTACAGCCAACGCGGATATCCCGCC
GGAGTTCGGCAGCGAGACCGACGTGCTTTCCGAATACGGGCACACCCATGACCACGCCGA
GGCGACCACCCTGCTCGATCCGCAGACCCGCGCCACGTTGAAGGCCGCGCTGGATCAGAT
GTGGTCGGCCGAAGGCGAGCTGCGCCAGGGCCGCCCGGAGCAGGCGCTGCCATTTGCCTA
CAAGGCGCTGGGCTTCATCAAGCAGGTGCAGCAGGCCGAGCGCATCTACCTGGCCCGGGT
CGGGCCGGAGCTGCCACCCATCGATGAAAGCCGCCGGCTGGGCGGTGATCGCGCCGGACT
GGCCAGTCGTGAACTGCCGTTGGCCGCGCGAACCCCGCCGGACCCGGCCATCGTTGAAGC
CTGGCAACGCCTCGGTGATGACAACGGCGCACCGGATCTCGATGCGCTGGCGGCCTGGCA
GCAGCGCAACGCCACCTACCTGCCCGATGCACTCGATCTGGCTGCGGCCATCGAGCAGCT
GCGCATCGAGCCCGACTGCGGCGACTGTCGCCAGCGCCTGCGCGCACAGTTGTGGCGGGC
GCTGCAGCGTCCGCTGCCACAGGCGATGCGGCGCAGTGCCGCCGATGCGATGGGCCAGCG
CTACCTCGACGCGCTGGAGGCGCAGCCATGAACGCCTCCGCTGTGAACCTGTGGATTGCA
CCGGCACTCGCCCTGATCGTGGTCATCGCCAGCGTGCGCCAGCTGCGTGCGGACACTGCG
CACCCCGGCCACCGGTGGGTCGTGATCGCACTGCAGATCGTCGTCGCCACGCTGCTGTAT
TTCTGCCTGGCGCCCCCCACCCGCCAGCAGCCCGCAGGGGGGCTGGTCGTGCTTGGCGTC
GATGCCGGCAAGGCCGGCGCACTCCCGGCCAGCGAAGGCCCGCTGTTGCTGTTGCCGGAA
GCTGCCGATGTGCCCGGCGCACAGCGCGTACCCGACCTGGCCACCGCGCTGCGCCAGCAT
CCGGCCGCCACGCTGACGCTGGTCGGTGCGGGCCTGGTCGCACGTGACCGCGACGCGGTG
CTGCCGCCGGATGTGCGTTGGCAGGCTGCACCGGAGCCGCGCGGCTGGATCGCGCTGCAG
CCGCCGGCCGATGTCGCACCGGGTGCCCGCTTCGACGTGCAGGCACAGGCGCGTGGCGCG
GCCAAGGCGAAGGCCGAACTGCTCGACCCGGCCGACAGCGTGGTCGATCGCACGGAGGTT
GCCGACGACGGCCGCGTGCAGCTGAGTGGTATCGCCCGCGCCGAAGGCCGCAGCGTGTTC
CAGCTGCGCCTGCTCGATGCCGACAGCCATGTGGTGGACAGCGTACCGGTGCCGCAGCAG
ACCCTGCCGTCCGCACCGCTGCGCCTGCTGGTGCGCGCCGGCGCGCCGGGTCCAGAGCTG
AAGTACCTGCGGCGCTGGGCAGCCGATGCAGGCATCCGTGTGCAGGTGCAGGCGGATACC
GGGGCCGGACTCAGCATCGGCGATGGCGCGGTGTCGATCGATGCAGCATCGCTCACGCGC
AGCGATCTGTTGCTGCTGGACGAGCGCAGCCTGGCGGCATTGAGTGCGGGCCAGCTGGCC
GCCGTGCGCCAGGCGCTGCGCGATGGACTGGGCGTGCTGGTGCGCAGTGCGGGCGCACCT
TCGGCCAGCGCGCGGCAACGCCTTCGCGATCTGGGCCTGCCAGTGCAGGGTGATGGCAGC
AGCCACCCCCTCGAACTTCCCGGCGATGGCGAAAGCGCGATCCTCGCCGCACGGCGTGGC
CCGCTCGCCGCTGGCACATTGCCGACCGGCTACGGCGAAGAGGCCGACCGCAGCTCGCAC
AGTGCCGCGCTGCCTTCGCTGGAAGCACTGGCGTTGCAGGCGCCGGGCAGCAACGCGCTG
CTGCACGATCGGGGCGGCCAGGCCGTCGGCGGCTGGCGCGCGGTCGGCAAGGGCCGCATC
GGCCTGCTGCCGCTGACCGACAGCTGGCGCTGGGTGCTGGCAGGCCGTGATGACCGCCAC
GGCGAACTGTGGAGCGACGTGGTTGCCACGCTGGCACGCGCGCAGGGCAGCGGTGATGCG
CTGTGGTCACCACAGCCGATCAGCTGGGCAGGCGAACGGCAGGCGCTGTGCGGCGTGCAG
GCGCCGCTGCAGGCCTTCAACCCGCGTGGCGACAGCGTGCCGCTGATCGCCGATGGTGCA
ACGTCGGCGCTGCGCTGCGCCGGCTGGTGGCCCCGTGAGGCAGGCTGGCAGCGCCTGCGG
CATGGCGACAGTATCGTCTGGCGCTATGTGTTCGACCCAAAGGACGCCGCTGCACTGCAT
CGGCAGGCGATGATCGATGCGACCACGCAGGCGTTGGCCTCCAGCACGTCGGCGAACGCG
TCGGTGATGCAGCCCGTGCCGGGCTCACGCTGGCCGTGGTGGCTGGCGTTCGTGTTGTGC
GCATCGCTGCTGTGGTGGCTGGAACGGCGGCGCTGACCCGGGATCGGATCCCTTTCGCCC
GCGAAAGGGCTCTGACCCCCTCCGTCAGGCGTTCTTCAACGCGAGCCCGCGCGCCGGTAC
ACGCCATTGAAGCGCACGTTCATGCCACCGCATTCGCTGTTGTCGGCCACGATCAGCACC
TCGCCCAGCGAATGCACGCGTACCTTGCAGGTATCCTCGACGAACTCGACGTCGGCACCG
CGCGGCGCGGCGCGCGCTTCCACCTGGCCCATGTTCGGTCCGTAGGGACGCTGCTCCGGC
GTGGGGTTGGCGGAGGGCCAGTAGGCGTCCCCCTCCACATGCAGTTGCCCACCCTGCACG
GTGATGCGCAGGCCGTTGTCGCCGTCCTTCCAGTTGCCCGCCCAGTCCTGCAGCGACGGC
ACGGCCACCGGCAATGGCTGCAGCTTGCTGCGGTCCACCCAGCCGGCACTGCCACCCACC
CTGTTCGGGAAGAACGCGCAGCGATAAGCGCCCAGGTCGCGCCCGGTCACCACCGTATCG
CCGTTGACCACATAGCTGCGCTGTCGGCAGGCCGGTTCGCCCTTGGCCGGGCAGCCGTCC
ATGTCGCCAAGCAGGTACAGGCGCGGTGCATTGACCACCCGCGCCAGTGCGAACCGGCTC
TGTTCGGACGGGAACGCGCCATTGCGGCAGGCGCCGTCATCGGCGATGCCGGAAGCGAAG
GCGGAGGCTGGCAGCAACGCGGCCAGCAGGCAGAACGAACGCAGGGACATGGCAATGGCA
CCGATGGGGAAGCCGGCAGGATATACCGGCCTACTTCACCGGCGACGCATCACCCGCACC
TTGCTCCTGGGAGAACCGCAGCGCACGCTGCTGCTGTTCGGCACTCAGCTCCGGCGGTGG
CCGCGCCACCGCGGCCTGGATCTGCGAAGGCCCGCCGGTGAGTTTGTTGATCCCCTTGGC
CGCCGCCATCACACCCTTGACCACGCCCATCATGATGTAGCCGCCGCCCATGCTCACCTG
CTCCGGCGATGGCGGTTCGCTCCAGTCACGGCTGAAGCGGTTGTCGCCGAACTTCACCGG
GTTCTTGAAGCGGTAGAGATCCAGCGGCTCGTCTTCCGGCTTGAGCGCACGCACTTCGCC
GAGGGTGGTGACGTTGTCCTGCGGCAGAGCGGTGGAGATCGGTGCGGTGGTTGCCGCCGA
AGCATCCACCGGGGGAACGGGCGCAGGATCGGGCACCGCCACCGGCGCGGCCTGCTGCGC
CTGCGCGATGCCGGCCAGCAGCATGCCGGCCAGGAGGGCTCCCTGCGTTCCACGTCGTGC
CACAGCCATCCACCTGTTGGTTGCGTCCAGCGCCCAAGGATACGGATGCCGGCTTCAGAT
TTCGTTGCTGCACTGGCAGCTGTTCAGCCAGGGGAGATGCGGCGACGCCACGGGACGCGG
GCACTGAACGGTTCACGCCCTCCGTGTGCGGTGTCTCACATCCTGAGACGTGAGTGTGGT
GCCATGTGACCCCTCGCAATCCGTCCCGGCTCCATCTTCCATGGCCTACGAACTCGCCAA
GCGCACCGCCGATGCCGAGCAGAAGCTCGCCACGCGCGACGGCCTGCCCGCCCGCGACGG
CGCCCTGCTCAGCGCGCGCCTGCAGCGCCGCTACCAGGACCGCATCACCGGCAGCTTTGC
CATTCCCGGCCGCGAAGGCCGCTATGCGCCCATTCCCGGGTCGGTACCGCCGGCCCTGGC
CGCCGCCCTGAAGGCGCGTGGCATCGAACAGCTCTACAGCCACCAGGCCGAAGCCTGGGA
GGCCAGCCAGCGCGGCGAGCACGTGGCCATCGTCACCCCCACCGCCAGCGGCAAGTCGCT
GTGCTACACCCTGCCGGTGGTCAGCGCGGCAATGCAGGACAAGGCCAAGGCGCTGTACCT
GTTCCCGACCAAGGCACTGGCCCAGGACCAGGTGGCCGAGCTGCTGGAACTCAACCGCGC
CGGCGATCTGGGCGTAAAGGCCTTCACCTTCGATGGCGACACCCCCGGCGATGCGCGCCA
GGCCATCCGCCTGCATGGCGACATCGTGGTGTCCAACCCGGACATGCTGCACCAGGCCAT
CCTGCCGCATCACACCAAGTGGGCGCAGTTCTTCGAGAACCTGCGCTACATCGTCATCGA
CGAGGTACACACCTACCGCGGCGTGTTCGGCAGCCACGTCACCAACGTGCTGCGCCGGCT
CAAGCGCATCTGCGCGTTCTACGGCGTGCAACCGCAGTTCATCCTGTGCTCGGCCACCAT
CGGCAACCCACAGGCGCATGCCGAGGCGCTGATCGAGGCCCCGGTGACTGCCATCACTGA
ATCCGGTGCGCCCAGCGGGCCGAAACAGGTGCTGCTGTGGAACCCGCCGGTGATCAATCC
GGACCTGGGCCTGCGCGCCTCGGCGCGCTCACAGAGCAACCGCATCGCGCGCATCGCGAT
CAAGTCCGGGCTGAAGACCCTGGTGTTCGCGCAGACACGTTTGATGGTGGAAGTGCTGAC
CAAGTACCTGAAGGACATCTTCGACCACGACCCGCGCAAACCGCCGCGCATCCGCGCCTA
CCGCGGTGGCTACCTGCCCACCGAGCGGCGCGAGACCGAGCGCGCGATGCGTGCCGGCAA
CATCGACGGCATCGTCAGCACGTCGGCGCTGGAACTGGGCGTGGATATCGGCAGCCTGGA
CGTGGTCATCCTCAACGGCTACCCCGGCAGCGTGGCCGCCACCTGGCAGCGCTTCGGCCG
CGCCGGCCGCCGCCAGCAACCCGCACTGGGAGTGATGGTGGCCAGCTCGCAGCCGCTGGA
CCAGTACGTGGTTCGCCACCCGGACTTCTTCGCCGAGGCCTCGCCCGAGCACGCGCGCAT
CGCGCCGGACCAGCCGCTGATCCTGTTCGACCATATCCGCTGCGCGGCCTTCGAGCTGCC
GTTCCGGGTCGGTGATGGCTTCGGCCCGATCGATCCGGAGGTGTTCCTGGAAGCGCTGGC
AGAGACAGAAGTGATCCACCGCGAAGGCGAGCGCTGGGAATGGATCGCCGACAGCTATCC
GGCCAACGCGGTCAGCCTGCGTGCGGTGGCCGACGGCAACTTCGTGGTGGTCGACCGCAG
CGATGGCCGCCAGCAGATCATCGCCGAGGTCGATTATTCCGCCGCCGCGCTCACCCTGTA
CGAGGGCGCCATCCACATGGTGCAGTCCACGCCGTACCAGGTGGAGACGCTGGACTGGGA
GGGGCGCAAGGCCTACGTCACCCGCACCCACGTGGACTACTACACCGACAGCATCGACTT
CACCAAGCTCAAGGTGCTGGACCGTTTCGATGGCGGCGTGGCCGGCCGTGGCGATTCGCA
TCATGGCGAAGTGCACGTGGTGCGCCGCGTGGCCGGCTACAAGAAGATCCGCTATTACAC
CCACGAGAACATCGGCTACGGGCCAGTGAACCTGCCCGACCAGGAACTGCACACCACTGC
GGTGTGGTGGCAGCTGCCGCAGGCGCTGCTGCTGCGCGCGTTCGCCAGCAAGCAGGATGC
GCTGGATGGCTTCCTCGGCGCCGCCTATGCACTGCACATCGTCGCCACCGTGGCGGTGAT
GGCCGATGCGCGCGACCTGCAGAAGTCGGTGGGCAACGGCGATGGTTCCTGGTTCGCGAT
CGCCGACCAGAGCGGCCGCGGCCAGCTGCGCGGCAGCGAGGGCGATCCCGGTGGGGTGGA
GCTGCTGCAGGAGTTCGTGCCCACCGTGTACCTGTACGACAACTTCCCCGGCGGCGTCGG
CCTCAGCGAACCGCTGTGGCAGCGCCAGGCCGAACTGGTGCAGCGCGCGCGCGAACTGGT
GCAGCGCTGCGACTGCAGGGCCGGCTGCCCGGCCTGCGTGGGCCCGGTGCTGGCCGCGCA
GGAAGACGATGAGACTTCGCCGCGCGCGCTGGCGCTGCGCGTGCTCGACCTGTTCGATGC
CGACGCCTGCCAGCACGTGCCCGACGTGGTGGTGACCACGCGCGACCCGATGGAGCTGCT
GGCACCGTGAGCCTGAGCCTGGACAAGCTGCGCCTGCTGCGCCGGCAGGCCGGCGACCCG
AAGGCGAGCACACCGGCCGCGCCGGACGTGCCCCCTGCGCCACCGGCACCCGTGGCCGCG
AACGATGCGCGGCAACCACCGGCCGAACGTTCGGTGTTCGCCTGGGTCGAACAGGAGATC
CGCCACAAGCCGACCGGCGCTGCGGTCTCCACACCGGCACCCGCACCGCTGCGTCGGCCG
GAAGTGGGCGGTCTGCATCGCCTGCTCGGCCTGCGTTCGCGCGGTGGAGCCGCGCCGGCA
CGCGCCAGCGCGCAGGATCGTCAGCTGCCCGGCGAGGAAATCGCGCCGGGCCTGTTCCTG
ATCGAATCGCTGCAGCCGCAACCAATCCCGACCGCCCCGCTGTCATTGGCCTTCGCCAAG
CGCGAGGACCAGCACGTAGCTGCGCGCGACCTGCTGTTCTTCGATACCGAGACCACCGGC
CTGGCCGGTGGCACCGGCACGCGTGCCTTCATGATCGGCGCGGCCGACTGGCATGTGTGC
CCGCAGCGTGGCGAAGGCCTGCGCATCCGCCAGCTGCTGATGTCGACCATGGCCGCCGAG
GACGCGATGCTGGCCACCTTCGCCAGCTGGCTGCAGCCCTCCACCGTGTTCTGCAGCTAC
AACGGCCGCAGCTACGATGCGCCGCTGCTGAAGGCGCGCTACCGGCTGGCGCGCCAACGC
GATCCGATCACCGCGCTGGACCATGTGGACCTGCTCTACCCCACCCGTCGCCGCTATCGC
GGCACCTGGGAGAACTGCAGGCTGTCCACCATCGAGCGCCAGCTGCTGCGCGTAGTGCGC
GAGGACGACCTGCCCGGCTCGGAAGCGCCCGGCGCATGGCTGCGCTTCCTGCGCGGCGGC
GACGCGGTGAACCTGCGCCGGGTGGCCGACCACAACCATCAGGACGTGGTGACGCTGGCC
CTGCTGCTGCAACGATTGGTGCACGAGGAGCAGCGCGAGCGCGAGACGCTGGCGCTGGTC
GGGCAATAGGCCTTGACGCGGCCTGACGGTGGCAGCGGCGACACTGCCGCCACCATCCAC
GCCTGGAGCCCGACGATGCGCCTCAATCCCCTGGTCCTGCTCGCCATCCTGCCCTTGGCC
GCCTGCAGTCATGCCGGCAGCAGCACCTCCCGTGATCCCGCGCCAGCGCCCGTGGCCGAT
GCCGCGCACGAATGCAAACCGGAGGCGCTGGACGCCTTCACCGGCAGGACCGCCGACGAA
GCCACGATCAAGAAACTGGTGGCTGACAGCGGTGCGCGCAATGCACGGGTGGTCAAGCCA
GGCATGGCGGTGACCATGGACTTCCGCCAGGACCGCGTGACCGTGCAGGTGGATGCGCAG
AACCGCATCGAGCGCGCCAGCTGCGGTTGATGTTCCCAGGGTAGTGCCGGCGCTGGCCGG
CACCCCCCATTGCCGGCCAGCGGCCGGCACTACCGATCAGAGTCGCTCGGCCTTGCCACT
GGCCAGTGCGCGCGCGATCACCTGCTGCGCCTGCTGCGATGCCTGCGCATGCACGCGTGC
CTGGCGCTCGCCCAACGCGGCCTGTTGGCTGCCCAGCGCCGCCTGGCGGCTGGCCAGTTC
AGACTGCTGGCTGGCCAGACGCTGCATGGCGCGGGTGCGGCTGGCACGCGCGGTTTCGTT
GTCCACTTCCTGCATCGCACGACGCGCCTCGGCGGCAGCCTCACGTGCGGCCTCACGTGC
AACCGCCGCGTCGTTGGTCGCGCCCCGCGCCGCCTTCGCCGCTTCGGCCGCCGCTTCGCG
GTTGATGTCATGCGCGGCCATCGCACTGCGCGCGGCCTCCGCTGCGGCCAGTGCCAGGCG
GCGCGCCTCTTCACCCTGCAGACGCCCCATCTCACCCATCTGCTTGCCCAGGTCGCCCTG
CTGGCGGCCCAGCGCACTCTGCTGGCGGCCCAGTTCGCTCTGCTGGCGACCAAGGTCCGC
CGCACCGGCATAGGCGCGCTGCAGCGACTGGATCAACATCGGGTCGCGCACCACATAGCG
CTTGTCGCCCTGGCGGAACCACAGCGCCGGGCCCTTGCCGAGCTGCCTGCGGGCCACCAT
CACGTCGTCCATGCCGCCGTTGGCGAAGGTCGAATCACCATCGACCAGCACGAAGGCCTC
CCGGGGCGACTTGCCCAGATCGAGGCGACCGTAGGTCGTGATGGAGGAGGTGGTGGTCGT
GCCGTCATGGTCCTCATCCATGCCAGCGGCATCGTCGACATCGGCCACATCGGCATCGTC
AGGACCGGAGGGTTCTTCCATATCGGCCGGTTCTGCGGGCGGTGCGGGAGCCACCGGCTC
GGCCGGAACGCGCGCGGCCGAGGCTGGTGCGGGCGGGGCTTCCGGAGCCTTCGGCGGGGG
CGGCACCACGGCCTTCGGGGCGGCCGGAGGTGCGGGCGGGGCCGGCGGCACCGGCGCTGC
GACCAGCCGCATCGGTGCCACGCCCACCACCACCACCACAGCGGTCAGCGCCACCGCCAG
CAGACGCGGGCAGGACCGGTGCGACTGCAGCGAAAGCAGGCGACGCTTGAGGCTGGTGGT
GCTCGGTGCGGCGCTGGCCACGCCCAGATGCGGCTGCGGGGCCACGCCCAGCTGCAGCAA
CAGGCGGCCATAGGCCTGGCGGCTGGCGCCATGCTGGCCGACCACCGCCGCATCCACGGC
TTCCTCGCGGGCCTGCGCGTATTCGCGCACCGACAGGCGCAGCAGCGGGTGGAAGAAGAA
CAGGTGCTGGGCCAGCGCGGGCAGCAGGCCCCATTGCAGGTCACGGCGCTGCAGGTGCTG
CAGTTCGTGGGTCAGTGCCAGGTCCAGCGCATCGCCCTGCAGGACGTTGTCGCCGGCCGG
CAGCAGCAGCACCGGGCGGAACGGCCCGACCAGCTGCGGTGCGTCCACCTGCGTGCTCAT
CCACAGCCGCGGCGCACGGTGCACGCCGTGGGCATCGGAGGCCAGCTGCAGGGCCTGCAC
CAGCGCTTCGTCCTCGCAGGGATACGCCGCAGCCAGCAGTGCGCGGCAGCGGCGCCACTC
ACCGAAGGTGCGCAGCGCCATCACCAGCACGCCGGACAGCCACAGCGCGGACAGTGCGAC
CGCCCACCATGCAACTGCCGGTACTTCGGCCGTGGGCAGCGGCATCGCGGCCAGCAACTG
CGCAGAGGCCTCCGGGGCCAGCGGGTAGACGATGTCAGCGGCCACGTCGGTCGCGGTCAT
CGCCACCGCCTGCGGCGCCGGCAGCCAGGCCAACTGCAACGGCTGGCTCCAGAACAGGCC
GAGCACAGCCTGCAGCGAGACCAGCCACCACAGGCGGCAGCGGGTCGCCGCCGACAGCGA
CGGCAGCGCGCGGCACAGGCCGTACACCAGCGCCACCAGCAGCACGGTCTGCAGGCTGGT
CCAGCCCAACCGTTCCAGCATCGGAATCAGCATCGTGGTGTCCATGGCTCAGCCCTCGTG
GCGACGCGATTGGAGTTGGGCGACCAGCGCTTCCAGCTCGGCCAGCTCGTTGTCGCTGAC
CTGCTGGCGCTGCGACAGGTAGGCCACGAACGGCGACACCGAGCCCTGCAGGGTGTTGTC
GACGAACTGGGCCACGGCACCCTGCAGCACGCTCTGCGGGCCACGGGTGGCCTGGTAGCG
GTAGACGCCGTCCTGCTGCCGGCGCTGAAGATACCCCTTCGCCCGCAGCCGCTCCATCAT
CGTCAGCACGGTGGAACGGGCCAGGCCGCGGGCCTCGCCGTAGCCACTGGCGACCTCGCC
GACGCTGGCCGGCGCATGTTCATCGATGTACTGCAGCAGGGCCAGTTCCTGGTCCCCGAT
GGTCTTGCCACGCATGACACCACTCCCTTGACTACACGTGTCGTCACTGTCAGCTTGACG
ACAGCTGTAGTCAATCCCCCGGAAGTCATGGGCCGACGAACGGTAGGCACCACCGAGTGC
TTAAACCTTTGATCCGCCCGCTGCATCCGATCCGCAACGCCCCGCTGGAATTCCGCATGT
CTCGCCCAATGCTCCGAGTCCTGCTCATGCTCATCAGTGCACTGCCCTTCGCCGCTGTCT
CTGCCAGCCAGGACCAGGCCAACGACCAGACCCGCCGCCTGATCCGCCAGATCATGCTGG
AGCAGCGCATCCCGGGATTGCAGATCGCGGTGGTCAAGGACGGGCAGACCGTGTTGTCCG
AGGCCTACGGGCTGGCCAACGTGGAGAACGGTGTGCTTGCCTCGCGCGACACCCGTTTCC
CGCTCAATTCGGCCACCAAGGCGTTCACCGGCGTGGCCGCCGCGCAACTGGCCCAGCAGG
GGCAGCTGGATCTGGACGCGCCGGCCTCGCGCTACCTGGATGACCTTCCGCCAGCGTGGA
GCGACGTACGCATACACCAGCTGCTGGCGCATACCTCCGGCCTTCCCGACATCCTTGATG
CGAAGGGACTGCTGGGCGGTGGCTCAGAAGCGCAGGCGTGGGCGGCCGTCACTGCGCAGC
CGCTCGAAGCCGAACCCGGGCAGCGCTTCGCCTACAACCAGACCAACTACGTACTGCTGG
CACGAATCATCGCGAAGCAATCCGGCATGCCCTACGAACGTTTCCTCGCCACCGGCCAGT
TCAGCAGCGCGCGCATGGCCCGCACCACCTTCGGCGACAGCTACGACCTGATTCCGGATG
CGGCGACGATGTACAGCCTGGCCCCGCGTGCCACCGACGCTGCGGATGCACCGTCCCGCC
TGTCGCACTGGTTCTACGACATACCGCCTTCGCTGTGGGCCGGTGGCGGCATCCTCACCA
CCGCCGACGACACCGCGCGCTGGCTGGTCGCGCTGACCGAAGGCCGCCTGCTGCCGGAGA
CCGCCCTGCGGCGGATGTGGAGCGCAGAGCGCCTGGCGGATGGCCGTGCCGGCCCGTGGG
CGGGGGGCTGGCCGGTACTGCGCGCATCGCCCGACCTTCAGGTGGCCGGTATCGGCGGTG
CGCGCTCGGCGTTCGTGGTCTATCCCGAGCGCGGCGTGGCGGTGGTGGTGCTGACCAATC
TTGTCGGTGCCAATCCGCAGCAGTTCATTCCACGCATTGCCGATTTCTATGCGCGCGATG
CCTCAACGCCCAGTCACGAACGGGTCGCCCCTGCACGGCAGTAACGGGCTGTCATCGCAG
GGCCATAGCCCGGCCGGCACGGTCCTGGCCACTTCGAAGTGATCCTGGTTCCAGCGCAGG
AAACCGCCGTGGATGGCATTGCCATGGTCGAAGCTGCGCGCATCGTCGGCCAATGGCTGC
TCGGGGTCGGCTTCGGCCACCCAGCGCACCACCGGCACCTTGTCCAGCTGCCCGATGAAG
GCGAACAGATCGCCCGCGCCCCTGTCCTGGTAAGCCGTCATCGTCGCCGTATCAGGCAGC
TCGGCCTGCGCCAGCAACGACGCGGTGACATCCTGCAGCGGTGCGGCTCCCTGTGCGATG
TAGGCGCGCATGCCCGTGGTGGTTGCTGGGCAGTCCTGCAGCTGCACGAGATACCCGGTG
GTACCGCCATTGCTGGAGAACGAGCGCATCCAGTAGCGGAAACGCGGTCCGCTGCGATCG
GTGACCATGAAATCCTGCTGGCCACCCTGCGCGGGAATGGAAAGCACCTGTGCATTGCCG
GCACTCTCCACGTTGCACTTCAACTGCGCCAGCACCCGCCTGGCCGGTTCGGGCAGCGCA
GCGTAGCGGCCGCCGGAATGGGCGCTGCCGGAAGCTTCCGGCAATGCAGGCAATCCGCGT
TCAGTGGGTCCTGCCTGCGCAGGCAAGGTCTCCGGTTTCGCCTCAGGCTTCGCAGCAGGT
GCGACCGGCACGGTGTGCTCCCCGGCGGGTGCGCATGCGCTGCACGCCAGCAGCAACACC
CACGGCAAACCGGACATCAAGGGTAGACGGACCATCCTTCAACGTCCTCCCATCGCGGGT
GCTTCGTGCTGCTGTGCCGGCGCGGGCACGGGTGCACCCTGTTCGCGCGCTTGCTGCTGC
AGCTGGCGCAGGCTGGTTTCCACCGCAGTCTCGCGCACCTCGGCTGCGTTGACGCCTGCG
CGCACGGCCGCCGGATCGCCCGGATTGCCCTGCACCAGGAACAGTGTCTCACCCGCAGCG
CGGCCGCCACTGGGATTGCTGGCCACGATCTGGTCGACCCGGGTGATGCCTGCGGCCTTC
GCTTCGCGCAGCAAGACCAGACTGTAGTCATCGGCATGCTCGGCGTAGCGCCCGCCCAAG
GCCTGCAGGTGCGTGCTGATCTGCTGCTGCAGGGCATGGTCGCGATGCTGCGGCTGCCGG
GGATCGTCATTGGCCGCGAGCGGCGTGTCCTGTCCCAGCCCGCGCGCCTGGCCCGGCGCA
ACCGAGGTCAGCACATACTGCCAGCGGTTCTGCCCGGGGGTGCCGCGTACCGTCGCCACG
AAGTCGTCGTACTCACCGCCGCCGATGGTCTGGCAGCCCGCCGAATCGGTATTGGACCGG
CTGCCACGATGGATCTTGAAGGTGTCGTTGAGGTGCTGCACGCCCTGGGTATCGCGCGCA
TCGAACCAGCCATCGCCATTGCTGTCGCGCTCCACCCGTCCAGCGCCGGCGGTGATCGCC
GCCTGCGAAGGGCGCAACGCGAACTCATCGGGATGGCCGTTGCGCGGATGCGTGGTCGCG
CGCATCTCGGTGGTGCCTTCGCCCAACCGTCCAAGATCCTTGACCCGGTCGCCGTTGACG
TCCTCGCCCTCGGTCTTGGTACGCGGCGCCACGTTGCCGAAGCCAGGGCTGCGTGGCGTG
GTCTTGGCGTGTCCGTCGTACTGGGCGGTCGGTTCTGTCGTGGCCTGGTTGAACTCGCGC
ACATGACCGTGGCCCTGCGCATCCTTCCACAGCACCACGATGCGGTCGTCGTAGACACCA
CGTCCTCGCGCCTCGGTGGTGCGGTTCTCGTCGCGCAGCCCCAGCACCACGCGATCCTGC
GTGGCCATCGCATCGTTCGCTGCGGCGTTGCCGCGCTGGGCCACGATACTGCCATACACG
TCGTACTGCTGGGCCTGGCTCAGGCACGCAGTCTCCGCGGCGTCGGGCATGCGCGGTGGG
CGCGTCGCGTCGCTCAGGCGATCCAGCATCGGCTTGACCATGGCCGCGTCGGTGGCGGAT
ACGCCACCGCTCCGTCGCAGCGCCTCAAGCTCGGTGGCGCCCCGCGCCGCGATGTAGCGA
TCCAGCGATTCCTGCACCACCGCACGCTGGCCGTTGTGCAGGGCCTCCAGGCGGGCGGCC
GCGCCACGGGCACCGTTCTGCCGCAACAGGGCGACGACTTCATCGGCCGCTGCGCTGATA
TCCATCTCCGGCATGATCTTTCCCTGAACGTGATCGGTATGGGAGTCCAGCCTACCCCAC
CGCACTGGCGCAGCCGTTGACACACGCCACACACCTGCGCGAAGCCCCGTTCAGCAGGCG
CCACGCCGTAGTGCTGTTCACCCTCGTGGCCCGCCCATCACCGGCAGGATCACCCCGCTG
ATGTAACTGGCACAGGCCGTCGAGGCCAGGAACACGTAGGCCGGCGACAGTTCCTCGGGC
TGTGCAGGCCGGCCCATGTCGCTGTCCTTGCCAAATTCCGCCACGTCCTGCGCCGGCTTG
TCGGCCGGGTTGAGCGGCGTCCATACCGGCCCCGGCGCCACGCAGTTGACCCGGATGCCG
CGCGGCAGCAGCTGGCTGGCCAGCGATTTGGTGAACGCGTGGATCGCGCCCTTGGTCGCC
GAGTAATCGATCAGCGCCTTGCTGCCGAAGATTCCCGTTTCCGAACCGGTGTTGATGATG
CTGGCGCCCTCGCCCAGATGCGGCAGCACCGCGCGCGCCATCTGGATGTACCCGCCGATG
TTGGTCTGCAGGGTCTCCTGCAGGTGCGCGTCTTCCAGGTCTTCCAGCCGCTCGCAGTGC
AGCTGGAACGCGGCGTTGTTGACCAGGATATCGATGCCGCCGAACGCCTTGGCCACCTGC
TTCACCGCTTTGTTGCAGAAGCGCGGATCGCGCACGTCACCGGCGATCACCACGCAGCGA
CCACCTTCGCGCTCCACGTGCTGGCGGGTGATGTCCGCGTCCTCGGCCTCGTCCAGGTGC
AGCACGGCCACGTCGGCACCTTCGCGTGCGAACAGCACCGCCACCGCGCGGCCGATGCCG
GAATCGCCACCGGTGACGATCGCACGCATGCCCTGCAGTTTGCCGCTGCCGGTGTAGTCG
GGTGCAAGGAAACGCGGCGCCAGCTCCAGTTCGTGTTCGTGCCCGGGCTTGGCCAGCTGC
TGCGCCGGCATCGCTTCCGGCTGGCGTCGTGCTCCGGCCTGGGTCGCGGTCTTCTTTGTT
GCCTTCTTGGTTGCCTTCTTGGCCGCGCGGGCGTCCTTGGCCTTCTCCTGGTCCTGCAGG
CGCCGCTGCCGTGCCGCAACGCGGGCGGCGCGGGGATCGCTGGCGGCGGCCTTGCGGGTT
GCAGTCTTCACCACGCGCGGGCGATCGGGGTCGGCGATGGTCCTGGTTGCAGTGCTGCCT
TTGCGCACCTTGGGTGAGGCTTTGCGGCGGGCGGGGGTTTTCCTGGTGGTGGCCATGCAG
GTCTCCTCGGGGGGGAATGGGATTGCCGGCCAGTGGCCGGCACTACCGGGCGCATGCGCC
GCAGTACCGGGGGGCGGCATCCGCCGCTCCTGCAGTGTCTCCACCCCTGCTGTTGGCGGC
AGTGAGCGCGCCGTGTCCATGATGTGCACGGCATTCATTCCGCCACCACGTGCGCCGTCG
CACCCTGCACGCAATCACACAAGGAACGCCTCCATGAAACACGCCATCGCCACCGCCGCC
GTCTGCTTTGCCCTCGCCGCCTGCAGCAGCACACCGGTCGCCCAGGTACAGCCGATCGAC
GGTGTGATTTCCGGCCAGTGCCACAGCGACAGGGTGCGCGGCGCACTTGGCCTGGCCGCG
TCGGATGCCACCGTCGCACGCGCACGGGTGGACAGCGACAGCCTGCACGTACGGGTACTG
CGCCACGACGGCCCGCGGGTGCCGCCGGCCAGCGAAGGCGGCGACCGCCTGACCATCGAA
AAGGGCCGCACCAACAACATCACCGCGATCTACTGCGGCTGAGCCGGCGCGCCCTGCGCA
GCACGCGCAGGGTCGCCTGTTCCCACTGGCGCGGCCCACGCAGGCCGGCCAGCGTGGCCA
GTTCGCCGCGCTCCCAGCCGGCGAACACGCAGGGGTCGATATAGGCCTTGCGGCACACCG
CCGGGGTATTGCCCAACAGCGACGCCACTTCGCACACCACCGCGCGCTGCGCCTGCGCCA
GCGCGCGCTGGCTGGCCGGTTCCGGCAGTTCGGTGGCGGCAAACGCCTGCACCGCCGCAA
CCGTCCCGCCCCAGGTGCGGAAATCCTTGGCAGTGAAGTCCTCGCCCATCACCTCGCGCA
GGTAGTCGTTCACCGCGCCGGAGTCGACCGGCTGCAGCGCACCGTCGTCATCGCGGTACT
GGAACAGCGCCTGCCCCGGCAGCTGCTGCAGGCGCCGCACCAGCAGCCCCAGCCTGCGGT
CGCCCACGGTGACCTCCTGCAGCTGCCCGGACTTGCCACGGAAGCGCATGCGCACGCGGC
CACCGCGCAGCAGCTCCAGATGCCGGTTTCGCAGTGTGGTCAGTCCAAACGAACGGTTCT
GCTGCGCATAGGTCTCATTGCCGACCCGCACCAGCGTGTCCGCCAACAGCGCGACCACCA
TGGCCAGCACCTTCTCCTTCGGGAAACCGGGGCGCTTGAGATCCCGCGACAGCCGCCGCC
GCAGCGTAGGCAACGCCTCGCCAAAGGCGATGATGCGGTCGAACTTGCCGGCATCGCGCT
CCCTGGCCCAATCGGGGTGGTAACGGTACTGCTTGCGACCGCGCGCATCACGACCGGTGG
CCTGCAGGTGGCCGTTGGCATGGGCGCAGATCCACACCGCGGTGTAGGCCGGTGGGATCG
CCAGTGCGCAGATGCGTTGCAGGGTGGTGGCGTCGCGTATCGCGTGGCCATCAGCATCGC
GGTAGCTGAAGCCCTTGCCGGCGCGGCGCCGGCTGATGCCCGGCTGGGTGTCGTCGACAT
AGCGCAGGCCGGCCGCGCGCGCTGCCTGTCGTTCGGGGGTGGAGGGAGTTGGCATGTCTC
CAGTGTCGCCGTCGCCATGCCGCGACCCTGTCGATAACACAAGACAAACACGTGAGGGCC
GGTTCGCCGCTATGCTCGGGTCTTCACAACCCCTTCCGGAGTCATGATGTCGTTCCCGAT
TCGCGCCCGTTCGCTCTCCGCCCTGTTGCTGCCGGCCGTGCTGGCCCTGACCGCCTGCCA
GGCACCGGCGCTGGATGAACAGGATTCGGCCACCGCCCACGCCCATCAGGCCGCCGAAGC
AGCCAAGGCGTCGGCCGACGACGCCGGCAAGGCCACCGAGGCTCCGCCGGTCGGCACCTG
CGATGCCAGCCAGGTACAGAGCCTGGTCGGCCAGGCCTACACCGATGCCCTCGGCAAGCA
GGCACAGGAAGATGCAGGTGCCAGCCAGGTGCGCGTGCTCAAGCCCAACGATGTGGCCAC
GATGGAGTTCCTCGGCGACCGCCTGAACATCGAAGTGGACGACAAGGGCGCCGTCAGCGG
CGTGCGTTGCGGCTGAGTCCCGCCCCGCGCCGGCACTGGGTTGCCGGCGCGTTCCGTTGC
ACCTGCAACCGTGTATTGCGGCGTTGCAGCAACCTGTGATCTAGTCGGGGCATCCGGTGG
CCTCACGATGCGCTCCAGGGAATGAGCGGGGACGAGTGTCGCCGCCAACCCTATACGCAT
CGAGGTAGAGATGGCCCCCCGCAACCGCCAAGGGCTTTACGACCCGCGCTCCGAGCGCGA
TGCCTGTGGATTTGGCATGGTCGCCCAGCTCGACGATCAACCATCGCGCCTGTTGGTTGA
TACCGCCATCGCCGCGCTTTCGCGCATGACCCACCGTGGCGGTGTCGCCGCCGATGGCCT
GACCGGTGATGGCTGCGGCCTGCTGCTGCGCCGCCCCGATGCGTTCCTGAAACTGCTGGC
GAGTGAGGTCGGCATTGCCGTCGCCGCACGCTTCGCCGCCGGCCTGGTGTTCCTGCCGCA
CGACGCCAATGCGGCGCAGGCCTGCCGCGCGCAGCTGCAGGCGCAGGTGGAAGCGGTGGG
CTGCAAGGTCGCTGGCTGGCGCGAGGTACCGACCGACGACAGCGTCTGCGGCCAACTGGC
GCGCGACACGCTGCCGCGCATCGAGCAGGTGTTCGTCGATGCCGGGGTTGGCCAGGATGA
TGCCGGATTCGCACTGGCGCTGTTCCTGGCCCGTCGCCGCAGCGAACAGCAGCTGCGCGA
ACACGCCGACTTCTACGTCGCCACCCTCACCCCGGATGCGATCAGCTACAAGGGCATGGT
GCTGCCGGACAAGCTCAGCTGCTTCTTCCCGGACCTGCAGCGCCGCGAGCTGGCCTCCAG
CGCGATCGTGTTCCACCAGCGCTTCTCGACCAACACGCTGCCGCGCTGGCCGCTCGCCCA
CCCGTTCCGCATGCTCGCCCACAACGGCGAGATCAACACCATCGAAGGCAATCGTCGCTG
GGCGCAAGCGCGCAGCAAGGTGTGGAAGACGCCGCGCTTCGATATTGGTGAATTCGACCC
GGTCATCTCCATGCACGGTTCGGATTCGCAGAGCCTGGACAACATGCTGGAGCTGATGGT
CGCCGGTGGCATGGAGCTGATCCAGGCGCTGCGCATCCTGGTGCCGCCGGCCACCCAGTC
GCTGGAGTTCAAGGACCCGGACCTGGCCGCGTTCTACGAGTTCCACGGCCTGAACAGCGA
GCCGTGGGATGGCCCGGCCGGCATCGTTGCCTGCGACAGCCGCTACGCCGTCTGCACCCT
CGACCGCAACGGCCTGCGCCCGGCGCGCTGGATGCTGACCGCCGACCGCCACTTCCTGGT
CGCCTCCGAGGCCGGCGTCTGGGAAGTGCCAACCGAGCGCGTGGTGCGCAAGGGCAAGCT
CGGCCCCGGCGAGATGATCGCCATCGACCTCAAGCGCGGCGACCTGCTCGACTCCGACGC
GGTGGACCGCATCAACCGTGGCCGCGCGCCGTACAAGCAGTGGCTGCAGCAGGGCGTGAC
CTACCTGCAGACCGAACTGATCGACCCGTCGCTGGTGGAAGAGCCGTTCGACGAAGCCAC
CCTGCGCAGCTACCACAAGCTCTACCAGCTCAGCAGCGAGGAAGTGGAGCAGGTGCTGCG
TCCGCTGGCCGAGACCGAGCAGGAAGCCACTGGCTCGATGGGCGATGACACGCCGATGGC
GGTGCTGAGCCAGCGCAGCCGCCCGCTGTACGACTATTTCCGCCAGGCCTTCGCGCAGGT
CACCAACCCGCCGATCGATCCGCTGCGCGAAGACTGCGCGATGTCCCTGTCCACCCAGCT
CGGCAAGGAGACCAACATCTTCCATGCTGGCCCGGAGACGGTGAACCACGTCATCCTCAA
TTCGCCGGTGCTGAGCCAGCGCAAGCTGCGCCAGCTGCTGAAGATGGAGCAGTACGTGCA
GGCCAACCGCCTGCTCGATCTGTCCTACAGCGAAGACGAGGGCCTGCGCGCCGGCATCGA
GCGCATCTGTGCCGAGGCCGAACAGGCCGCGCGCGATGGCATGGTGATGCTGCTGCTGTC
CGACCGCTACCCGGTGGCCGGACGCCCGATGGTGCATGCCCTGCTCGCCACCAGCGCCAT
CCACCACCACCTGTCGCGGCTGGGCCTGCGCTGCGACGTGAATCTCATCGTCGAGACCGG
CACTGCGCGCGACCCGCACCACATGGCCTGCCTGCTCGGCTTCGGTGCCACCGCGGTATA
CCCGTACCTGGCCTACCAGACCCTGTTCGACCTGGGCCGCCGTGGCATCCTCAAGCTGAG
CAAGGGCGGTGAGCAGTCGCAGATCGGCCGCCGCTACCGCAAGGGTGTCTACAAGGGCCT
GTCGAAGATCATCTCGAAGATGGGCATCTGTACCGTGGCCAGCTACCGCGGCGCGCAGCT
GTTCGAGATCATCGGCCTGGAACCGGAAGTGGTGGACCTGTGCTTCCCGGATACCGCCTC
GCGCATCGGTGGCGCTGGCTTCGCGCGCCTGGATGCCGACGCACGCGAGCTGTGCGCACA
GGCCTGGGACGCGCAGCAGGACGTGGACGTGGGCGGCCTGCTGAAGTACGTGCACGGCGG
CGAGTACCACATGTACAACCCGGACGTGGTCACCACCCTGCAGCGCGCGGCCCGCAGCGG
TGACCCGCGTGCCTGGCAGCAGTACTGCGATGCCGTGCATGCACGTCCACCGTCGGCGCT
GCGCGACCTGCTGGAACTGGTGCCGGCGGCCACGCCGGTAGCGCTGGACGAGGTGGCTCC
GGCCAGTACCCTGTTCCCGCGCTTCGATACCGCGGCGATCAGCCTGGGCGCCTTGTCACC
TGAAGCGCACGAGGCACTGGCGATTGCCATGAACCGCCTCGGCGGCCGCAGCAATTCCGG
CGAAGGCGGTGAGGATCCCGCCCGCTATGGCACCGCAAAGCGCAGCAAGATCAAGCAGGT
GGCCTCGGGCCGCTTCGGCGTCACCGCCGAATACCTGGTCAACGCCGAAGTGCTGCAGAT
CAAGGTCGCGCAGGGCGCCAAGCCCGGCGAGGGCGGCCAGCTGCCGGGCCACAAGGTGAA
CGAACTGATCGCGCGCCTGCGCTATGCCCGGCCCGGGATCGGCCTGATCTCGCCGCCGCC
GCACCACGACATCTATTCGATCGAAGACCTGGCGCAGCTGATCTACGACCTCAAGCAGGT
CAACCCGACCGCGCTGGTGTCGGTGAAGCTTGTCAGCCATGCCGGCGTGGGTACGATCGC
CGCCGGCGTGGTCAAGGCCGGTGCCGACCTGATCACCATCTCCGGCCATGACGGTGGCAC
CGGAGCCTCGCCGGTCAGCTCGATCCGCTATGCCGGCGTACCGTGGGAGCTGGGCGTGGC
CGAAGCGCACCAGGCGCTACTGGCGAACGACCTGCGCGGGCGCACCCTGCTGCAGACCGA
TGGTGGCCTGAAGACCGGACTGGACGTGGTCAAGGCCGCGCTGCTGGGCGCGGACAGCTT
CGGCTTCGGCACCGCGCCGATGATCGTGCTGGGCTGCAAGTACCTGCGTATCTGCCACCT
CAACAACTGCGCCACCGGCGTGGCCACCCAGGACGAGCGCCTGCGCGAGAACCACTTCAC
CGGCCAGCCCGAACGCGTGGAGAACTTCTTCCGCCTGCTGGCCGAGGAAGTGCGCGGCTG
GCTGGCGTACCTGGGTGCACGTTCGCTGGAAGAGATCGTCGGCCGTACCGACCTGCTGCG
GCAGATCGAGGCCGCGCCGCGTGACGGCGTGCGCGTGGACCTGTCGCGCCTGCTGGCCGA
TGCCCGTTACGAGGGCAGCCACTGCGCCGCGCAGCGCCTGTACGAATCGCCGGACAGCCT
GGCCACGCAGATGGACGGCCTGCTGGCGCCGGCCATCGAGCACAAGCGTGGTGGCGAGCA
TCGCTTCCTGATCCACAACACCGACCGCAGCATCGGCACCCGACTGGCCGGTGCGGTGGC
GCGCGCGCACGGCAACCAGGGCATGGCCGAGGCGCCGCTGGAACTGCGCTTCCGTGGCAG
CGCCGGGCAGAGCTTCGGCGCGTTCAACGTGGGCGGCCTGCATCTGGAAGTGGAAGGCGA
AGCCAACGACTACGTCGGCAAGGGCATGGCCGGCGGCCGTCTGGTGGTGCGCCCGCCGCG
TGGCGCGCGCTTCGAAGCGCGCAGCACCGCGATCATCGGCAACACCTGCCTGTACGGCGC
CACCGGTGGCGAGCTGTTCGCCGCTGGCCGCGCCGGCGAGCGTTTCGCGGTACGCAATTC
CGGCGCGCTGGCGGTGGTGGAAGGTGCCGGTGACCACTGCTGCGAGTACATGACCGATGG
CGTGGTGCTGGTACTGGGCAAGGTCGGCCTGAACTTCGGTGCCGGCTTCACCGGTGGCCT
GGCCTACGTGCTGGACGTCGACCGCGATTTCGTCGACCGCTACAACCACGAGCTGATCGA
CATCCATCGCGTCTCCGCCGAGGGCTTCGAGAACTACCGCCAGCACCTGCACCGCCTGAT
CGGCCGCCACCGCGAGCTGACCGGCAGCATCTGGGCGCAGCAGATCCTGGACGAGTTCCG
CGATTACATCGGCAAGTTCTGGCTGGTCAAACCGAAGGCCGCCAGCATCGAGTCGCTGAC
CGAAACCCTGCGACGCGCCGCGTAACGGTAGTGCCGGCCGCTGGCCGGCAACCCAGGACC
ACGTAGTGCCGGCCGCTGGCCGGCAACCGCAAAACACCACAGAGCCCGCCATGAGCCGCA
AGCACGCCTTCCAGTTCCTCGACCTGCCCCGCACCATGCCGCAGCGCATTCCGGTGGAAC
TGCGCACGTCCGGCGACTGGGGTGAGTTGTACGGCAAGTTCGGTAAGGAAGATGCCCAGT
ACCAGGCCGGTCGCTGCCTGGACTGCGGCAACCCCTACTGCAGCTGGAAGTGCCCGGTGC
ACAACGCCATTCCACAGTGGCTGCAGCTGGTGCAGGAGAACCGCATCCACGAAGCGGCCA
CGCTGTGCCACAGCACCAACCCGCTGCCGGAAGTGTGCGGCCGGGTCTGCCCGCAGGACC
GGCTGTGCGAAGGCAGCTGCACGCTGGAGGAATTCGGCGCGGTCACCATCGGCGCGGTCG
AGAAGTACATTGTTGACACCGCGCTGGCCACGGGCTGGCGCCCGGACCTGGGCGCGGTGC
AGCCGACCGGCCACAGCGTGGCGGTGATCGGTGCCGGCCCGGCCGGGCTGGCCTGTGCCG
ACCGCCTGGCGCGCGCCGGCATTGCCGCGGTGGTCTACGACCGCTACGAGCAGATCGGCG
GCCTGCTGCAGTTCGGCATCCCCAGCTTCAAACTGGACAAGGACGTGATCCACCGCCGCC
GCGAAGTGCTTGAGGGCATGGGTGTGCAGTTCCGCCTCGGTGTGGAGATCGGCCGCGACC
TCAGCGTGCAGCAGCTGCTGGATGCCCATGATGCGGTGTTCGTCGGCACCGGCGCCTACC
GCTACACCGATGGCGGCCTTGACGGCCAGGACCTGAAGGGCGTGCTGCCGGCGCTGCCGT
TCCTGGTGCAGAACAGCCGCATCGTCGGTGGTGATGATCCGAAGGGCCGGCCGATTGCCG
GCTGGGAAGACACCATCGCCCTGCCCGATCTCAACGGCAAGCGCGTGGTGGTGCTCGGCG
GTGGCGATACCGGCATGGACTGCGTGCGCAGCGCGGTACGGCTGGGCGCGGCCAAGGTGA
CCTGTGCCTACCGCCGCGACGAAGCCAACATGCCCGGCAGCGCGCGCGAAGTGGCCAATG
CGCGCGAGGAGGGCGTGCGCTTCCTGTTCAACCGCCAGCCGCTGTCGATCGAAGCCGGCG
CCGACGATGAGGTGATCGGCGTGACCGTGGTCGAAACCCGGCTGGGTGAGCCCGATGCCA
ATGGCCGCCAGAATGCGGTGCCGATCGACGGCAGCGAATCGCTGCTCGAGGCCGATGTGG
TGATCATCGCCTTCGGCTTCTCGCCAACCGTGCCGGCGTGGCTGGCCGAGCACGGCGTGG
AAGGCCGGTCCAACGGCCGCATCGTGGCTGGCGGCAAGGACCGCCTGCCATTCCAGACCG
CGCACCCGCGCCTGTTCGCCGGCGGTGACGCAGTGCGTGGCGCCGACCTGGTGGTGACCG
CCGTGGCCGAAGGCCGCGACGCCGCCGCCAGCATCATCCGCCTACTGGCGCACTGATTCC
GGCGCCAGCAGCACGGCCAGCAAGCCCCGCAGTTCCTGCGCCGCCACCGGCTTGGCCAGG
AAATGATCGATGCCCGCTTCGCGGCAGGCCTCGCGGGTGCGATCCAGCGCGCTGGCCGTG
AGCGCGATGATCGGGACCTGCGCGCGAACCGCGCAGGCGTCGGCGCGGATGGCCCGTGCC
AAGGCAAAGCCATCCATGTGCGGCATGTGGCAGTCGGTGATGACCAGGTCGAACGCCCGC
GCCTGCCAGGCCTCGAAGGCCTGGCGACCATCGGTGCAGGCGTGCACCTGCAGACCCAGA
TCATGCAGGCGCTGCTCCAGCAGATGCAGGTTGGTGGGGTGATCTTCAGCTACCAGCACC
CGGGCCGACGACAGTGGCCGCGCCGCCTCTGCCGGAAGCGGCAATGCCTCGGCAGGCAAC
TCACAGGCGTCCAGATCCAGTTCCAGCCACACGGTGGTGCCCTTGCCTGGCGCGCTGCGC
AGGCACAGTTCTGCTTCCATCGATGCAGCCAGTTCACGGCAGATCGCCAGGCCCAGGCCG
CTGCCGCCGAAACGGCGCGTTGTCGATGCCTCGGCCTGGGTGTAGGCAGCGAACACCGCC
TGTTGCCGTTCCGGGCTGATGCCCACCCCGCTGTCACTGACCTGCAGGCGAAGACGTTGG
CCGCGATCGTGCTGCTGCAGCACCTGCACCTGCAGATCCACGCCGCCATGCTCGGTGAAC
TTGAGCGCGTTGCCGGCAAGGTTGAACAGGATCTGGCGCAGGCGCAGGCCGTCGGCCAGC
GATCCGGCCTGCAATTCCGGATCAAGTTGGATACGCAGATGCAGGCCCCGGCTGGCCGCC
ACCGGCATCAGCAACTGCTGCACCGCGCGCACCAGTGCCGCCACGCTCGTGGGTCGCAGC
TGCAGCGGCAGTGCCTGCAGCCGTTGGCTGTGCAGCACGTCGTCCAGGATCTGCCGCAGC
ATCTGGGCAGCATCACCCACGGTCACCAGCACCTGTTGCTGGCGATGATCCAGATCGCTG
CCCTCCAACCGCTCGAGCATGCCCAGCAGGGTGCTCATCGGCGTGCGGATCTCGTGGCTC
ATGGTTGCCAGGAAGTGGGCCTTGGCCAGCGCTGCCTGCTCGGCCGCACGGCGCGCCTCG
GCCAGCGCATGGGTGCGCGCCTGCACTCCGCTTACGTCGATCCAGTAGCCACTCCACTCG
ACGTCGCCGCTGTCCAGGGACAGCGGCCGTCCATGCGAGTGGACCCAGCGCCAGCCTTGT
GGCGAGCGCGTGCGGAAGGTGACATCGATCGGGCCCCGCGCCAGGGCGGCGGCGTCGACG
GTGTCCATCAGCCGCGAGCGATCATCGGGATGAACCGCTGCCAGCAGGCGCTGATGATCG
ATCAGGGCGGTTTCCACGCTGATTCCGAACAACGCCTGCACGTCGCCTGCGATCTGGGGA
AAGCTGTAGTGGCCGGTGGCAGAGCGACGCGCCTGATAGACCACCGCTGGCAGGTTCGAG
GTCACCTCCTGCAGGCGTTGCGCAGCCACGCGGCGACGCTCGCTCTCGCGATGCACGCGC
CAGTAGCCGAAGGCGTACACCAGCATGAGCGCCAGCAGGGTCAGCGAGGCCGGCACCAGC
CAGCGCAGGGGGGACGCAGAGGGCGGGTGTCGCGGCTGGTTCGGCAGCCAGGCCGTGCGG
ATCGCCTCGCGTTCGTTCGCGGTCAGCTGCGACACGGCCCGCTCGAACACCGGGATGACG
TCGGCGCAGGCGGGCACGGTGGCCAGCACCGGCGCGTCGTCGATTCCGGCCGGCGCAGCG
ATTACCAGCGGCTCGCCCTGATAGTGGCGCAACGCTGCCTCGACCTCACCAAGATTGGCG
ACCACGGCATCGACCAGGCCCGTGCCCAGCAGTGACAGGGCGTCGTCGATGGGGGCGGGG
GGCAACAGCTGCACGCCAGACGCCTGTTCGGTCAGCGCCCCGACCAGCGACAGCGGGTCG
GGACTGGCCACGGTGCCTCCGCGCAACGCCTCCAGGCCCAGCACCGGCGATGCATCCCGG
CGCCGCACGATGACCTGTGGCAGCTGCACGTAGGGCGCACTGGCCACCCACCCCGTCGGC
AACTGCGAGCGCGACCAGCCCAGCAGTGCCTGGACGTCGGGCGGCACCGTTCCCTCGGCG
ATGGCGGCGGTTGGCAATGGCTGCATCTGCAGTGGTCGCTGCGCGCCCAGCAGCTTCAGG
TACTGCGCGCTGAGCCCGCGCGGCTGGCCCTGCTCGCTGGAGGACAACGGTGCGCGGTCG
GCGGGCCAGGCAATGCGCAGCGGCGTCCTGCAACCCGCAGCGGCGGCCAGGGCAGGCAAC
AGCAGGCCGGCCACGACCGCGGTGGCGGCACGCAGGCCAGCGGCGTTCACGATGGGCATC
CTCTTCTGGCGGGCGGAATGAACGGCCGCACAGCGGTACCGCTGCCTCTTACGCTAGCGG
CGCGTGGACGAGGCGCAATGAAGAAAGTTGTAAAAACACCAAGATAGGTGAATGGCGACA
TACACTGCCGCTTTCACCCGTATCTGCGGAGCATTCGATGCGCATCGGCCTGGCTGCCAA
CCGTCTCCATCACCACGACGCGCGCGCCGCCCTGTTCCGCTGGCTGCGCGCCAGCGAACC
CGGCCTGCGCGAGCTGGGCGTGTCGCTGCACGCGGTCGGCCGCACCCATGACGCGATACA
GCGTCAGAGCTTCCTGACCGGATACGCGGGCCTGCATCGCTACCCCTACGGTCGCGAGGG
TGGCTTGATGAAGCTGGTGGCCGAGGTGGTTGGCATGGGGCCGGATCGGACACTGGATGG
CGCGGTCTACCTGATCGATCCGGTCGATCCATCCTCGGTGTTTCCGGAAGCCACGGCGCT
GAAGCGGCAGTGCGTGATCCACGGCAAGCCTTTCATTTCCACCGTGGCCACCGCGCGCGA
CTGGATCGAGGTGGAACGCATCCATGCCGGACTGGCTGCCGATGCTGGCGCCGACGACCT
GCATGCGTTCGAAGGACAGACGCTGGCGCTGATCGCGCACGACGCGATGAAGCCGGCGAT
GCTGGCCTTCGCCGATGAGCACTTCGATGTGCTGGCGCGGTTCGGTGAGCGGGTGGCAAC
CGGAACCACCGGCCAGCGCTTGAACGAGCTGGCGTGGAGCCGTGGCTGGCCCAGCGATAC
GCCCTGGGTGACGCGCTACCAGAGCGGCCCTATGGGCGGCGATGCGCAGATTGCCGACCG
GGTACTGGAAGGGCGCTGCCAGCGCGCGATCTTCTTCGAGGATCCGCACGTGGCGCGCCA
GCATGAGGCGGATATCCAGCTGCTGGAGCGCGCGGTGACGACGGTGACCGACCAGGCGGT
GTGCATTACGGCGCCGCGGGTGGCGGCGCGCTGGGCGGCGGCGGCGGCGTTGCGGGCGAG
GTGAGGATTTCGGCCAACGGCTGAGCCCCTCGTGGTGGGTGGTATCCGAAGGCAAAGCCG
TGCTTGGCCGGGCGGGGTGGATTGCGCAGGGGTCGCTGCAAGTACCCCTCCGGGGCCCGG
CCCAGCCGCTGGCGGCTGTGCGTTCAGGCGCTTGCGAAGCAGTGCTTCGCAAGCAAAGCG
CCTTCACCCCTGTAAGCTCGGTCGCCGCATCCATGCGGCTCACGCCCCTGCGCAACCCAC
CCCGCCCGGCCACGGACAGATTCCGGTGTGCCCACCACGGAAGAAAGAAAAGAAGAGCAG
GCGCGGGTCGCGCGCTGCGCGCGCTCCATGGCACGTTGCCAGGGCGGGGAATGCTCATCC
TCTGTGCAGACCCTGTGCAGCGTCGAGCCTGCCCGACTGCCCGGCCCACTCTCTGGAGGA
AAGCCCCTTCTGTTGAAGGGGCGCGCCGAAGGCGGGGGTAGAGGAAGAATGCGTGGGCAA
CTGCTGTAGCGCTGGCGCTACAGCAGTTGCCGCAGCATCGCCTTCAGTCGGCGGCCTTCC
AGCTGGAAGTAATCGCGCTGTTCGCGCCAGGCGGGGAAGCGTTGTTCCACTTCGTGCCAG
AACGCGGGCGAGTGGTTGGGCTGGATCAGGTGGCAGAGCTCGTGCACCAGCACGTACTCG
AACGCCTCAGGGCGGCCCAGTACCAGCGCCAGGTCCAGTGCCATGCTGCCATCGGGGGCG
AGCGAGCCCCATTGCGAGGACATCACCTTCAATCGCAGGCGACTGGGTGCGCGCGGCAGC
GTGGGCAGGTACTTCGGCAGCCAGCGGCCGACGTCGGCGCGGGTCTGTGCTTCGTAGAAC
TCGCGCAGCAGGCGGCGCAGGGTGGCGTCACCACCACGTGTCGGCCACTGCACGCAGGCA
CCATGCGCGTCGATCTCCAGGCGCGCGTAGCGGCCTTCCTGCCAGCGCAGCGGCAACAGT
TCGCCGCGCAGGGGCAGCACGCCGTCTTCGCCGGGCTGCAGCGGTGCCGGCAGGCCCTGG
CCCTGGTACTGGCGCAGCTGCAGTGCCAGCCAGTCGCGGTGCTGTTCCAGGAAGCGTTCG
CCCATCACCAGGCTTGCGCGCGGCGGCAGGGTCAGGCGCGCGCCGCGTTCGTCCACGCTC
AGCTTGATGCGGCGCGCACGCGGATCGCGCACGCGCAGTACCTCGATCTCGGCATCCTCC
AGGCGCAGGCGAACGGTGTCGCGCTGTACGGTGGCGGGCGGGGTCGGGCTGATCAGGCGG
CGCAGCAGACGGCTCATGCGCCCAGCATAGCGCCGCTTCGGGCCGCCGGATGACCGGCGG
CCGTCGGGCTGCCTGTTCAGTCAGCCTTGCTGAGCTTGAAGGCTTCTTCCAGCAACAGGA
ACAGACGGCGGATCTCGGCGCTCTGCAGGGCGAAGCGGGCGTCGAACTCGGCGCGGCGGC
CGTCTTCGTCGGCATGCTCCAGCTGGTCCAGGGCACCGTCGAGGAACTTCAGCTTGCGCA
CGATCAGGTCGTCGCCGATGACGAAGGACAGGTTGTCCTCGAAGATCAGCGCCAGCTTGG
TCACCTGCTTGCCGGCATCCAGGTGCTTGTCGATCTCATCGCAGCGCAGTTCCTGGTGCT
GGCACTTGACCACCGCGCCGCCTTCCACCGGGTCCTTCATCTCGCACTCTTCGCCCAGGC
TCAGCCCGGTCGGCAGCGGCTCGCCGGCGATCCAGCCGGTCAGGATCGAACGCGGCGCGA
CTTCGGCGTTCAGCGGCATCGCCGGGAAGCTGCCGAGCAGGCCGCGGATGTCGGACATGA
AGTACTCGCCGGTCTTGCGGCTGGAGGTATCCACCGCCACGTAACCGTGCTGCAGGTCGA
TGAAGGCGTCGTTGCGCGAGGACTTCACGAAGGCGCGCGGCAGCAGTTCATGCAGCAGGT
CGTCCTTCATCCGCTTGCGTTCGCGGCCACCCGGGCTGCGGCCTTCCTTCTCCTCGATCT
CCTCCAGCTTGCGCTCGAGCAGGTCGTTGACCACCGCCGCCGGCAGGATCTTGTCCTCGC
CGCCCACGGTCAGCCACAGGTGTTCGGCGATGCGGTGGGAGAGCAGTTCCTTCTCCTCGC
GGCCGAACGGCGAGATGAAGCCGCGCGAATTCATTTCCAGTGCGCCGACCGGCTTCAGCA
GGGCGTGCGGCAGCAGCGTGTCGACTTCGGAAAAATCGGTGGTGGTCGGGAAACGGAAGA
ACGTCAGGTTGCGAAAGAACATGGAATTCCGGATGGCAAAGAGGAAGGGCGACCGACCTT
AAACGGTGGGCGTCTCGGGATCTGCGTCGGCGTCGGCCGGGGAACCGGCCAGCCAGGCAT
GCGCGTCAGGCAGCGGCGCGTCGTCGCGACGGCCCAGCGCCATGAAGTCGAACAGGGTGG
TGTCGGCCAGCTGCGAGGGCCGGACTTCGCCCATGGCGCGCGCGATCTGCTCGATGCGGC
CCGGGTGGTCCTTCTCCCACTGCCTCAGCATCAGGCCGACCTGGCGGCGCTGCAGGTTCT
CCTGGCTGCCGCACAGGTTGCAGGGAATGATCGGGAACTGGCGTGCCTGCGCGTAGTCGA
CGATGTCGCTCTCGCGCACGTAGGCCAGCGGCCGGATCACCACGTGCCTGCCGTCATCGC
TGCGCAGCTTCGGCGGCATGCCCGACAGCTTGGCGTGGTGGAACAGGTTCATGAAGAACG
TGGCCACCATGTCGTCGCGGTGGTGGCCCAGCGCGATCTTGGTGAAGCCGTGGGTCTCGG
CGTAGTTGTACAGCGCACCACGACGCAGGCGCGAGCACAGCGAACACATGGTCTTGCCTT
CCGGGATGACCCGGCTGACCACCGAATAGGTGTCCTGCTCGATGATGTGGTACGGCACGC
CCAGCCCGGCCAGGTACTCCGGCAGCACGTGCTCGGGGAAGTCCGGCTGCTTCTGGTCCA
GGTTCACCGCCACCAGCTCGAACGGCACCGGCGCCTTCTTCTGCAGCTGCAGCAGCACGT
CCAGCAGGGTGTAGCTGTCCTTGCCGCCGGACAGGCAGACCATCACCTTGTCGCCGGCCT
CGATCATGCCGAAGTCGGCAATCGCCTCGCCGACCTGGCGGCGCAGGCGCTTGGCCAGCT
TGTGCTGCTCGCGCTCGGCCACGCGCGGATCGCGGGCGGCGCGCGGCTGGGGATCAGGGA
GGGAAATCACGGCACTCATGGGCTCCATTCTAACGGCTCGGAGCGGCCACGGCCGGGGGT
CGGGATTCCCCTCTCCCGGCGGTCATCATCGCTGTGTATCCTCGAAGCCGTGGATACCTA
CGACCCCGCCGAGATTGTCGAACGCCTCGCCGCCCTGCGCGCCGAGCACCGCCTGCTGGA
TGAACAGATCACCCGCATGGCCGCCAACGGCGAGGACGAGCTGGAAGCCAAGCGCCTGAA
GCGGCGCAAGCTGCAGTTGAAGGACTGCATTGCCAGGCTGGAAAGCCTGCAGATTCCCGA
CGAACCGGCCTAAAGACCGTCCTGGTGGGTGCCAACCCTGGTTGGCACGGCTGGGAGGTG
TGGACCAAGGTCCACACCCACCGCATGGCCCGGCGCTGCCTTCAATCCTGCGGCGCCGGC
TCGTCCGGGCGCGCTGCTTCCGGGCTGACCCGTTCGATGGTGTGGCGCAGCTCGCGGCCG
AGGATGAACTTGGCGTCCTTGGCCCAGGCATCCAGGCGCTCGTCGAACAGCAGCTTGCTG
TTCTCGTCCGGCCACACCAGGCGCAGTTCGCGCAGCTTCTGGATGAAGCCGCGGAACAGG
GTGCGGTCGAAGAACTCCGGCGCGGCCGGTGCATAGAGCAGGCTCAGACGCTGCGCCGCC
TGCTGGCACAGGCTTTCCAGCTCGGCCGCACCCAGCACGCCCGGGCCGTTCTTCACCAGC
ACCGAAATGGCGATGTAGTAGCGCTCGAAGGCCTGCTGCAGCGAGTGGCCGATCGCACGC
AGGCGGAACACCTCGTCGGTCTGCCCGGTGTTGCGCGCCAGGATGCCGCCGTCGTCGTCA
TTGACGTTCTGCAGCAGGCCCTCACGCACGAACACGTTGATGGTCTGGTCGATGCGCTGT
GCGAATTCGTCCTCGCTCCACGGCAGGAACAGCTCGGCCTGCAGGAACGGGTACACCGTG
CGGCCCAGCTGGACCAGGCCGGTACGGCTCATGCGGCGGTTGTTCTGGAAGCAGCAGGCC
ACCCACGACGAGGCGGTGAACAGGTGCAGCACGTTGTTGCGGAAGTAGCTGAGCAGCACC
GCGGTATCGCCGCTGACGCTGAGCACGTCGCCCAGCGGGTGCTTGATGCGGGTGAGGACG
TTGATTTCCTCGGCGTGGGCGATGATCCGCTCCGGCGAGTGCGGGGTCACCGTCACCCGG
TCCGAATACGGCATCTCGACCAGCAGCGTCTTGCACAGCTCGATCTGCGCGATCAGGTCG
GCCTCGCCCATCGCGTGCTTCGGCGTGGACAGCAGCGCCAGCGCCAGCAGGTTGATCGGG
TTGACGTCGGCAGCGCCGTTGATGCGCACCTGGATGCGCTCGGCCAGCGTATCCACCGTG
GTCGACAGCCAGGCTGGCTTCTCGTCCTCGGACACCGCCTCGCCCTTCCACTCCGGCGCC
TTCTCGGCCAGTACGTCGTTCAGTGCGATCGGTTCGCCGAAGTTCACCACCACCTGGCCG
TAGTTCTGCTTGAGCACCTTCGGGATGCCCCACAGCAGCGACCAGATCGATTCCTTTTCC
TTCGGCCGGCCGGACAGTTCGTCCAGGTAGCTGCCGCCTTCCATCAGCTTCTCGTAGCCG
ATGTAGATGGGCTGGAACAGCACCGGCTTGCGTGGCTGGCGCAGGAACGCACGCAGCGTC
ATCGAGATCATGCCGCCCTTGGGCTGCAGCAGTCGGCCGGTACGCGAGCGGCCGCCTTCG
ACGAAGTACTCCAGCGAGTAGCCGCCGGCCACCAGCTGCGCGACGTACTCACTGAGCACG
GCCGAGTACAGCGCGTTGCCACGGATCGAGCGGCGGATGAAGAACGCACCGCCCTTGCGC
AGCAGGGTGCCGACCACCGGCAGGTTCAGGTTGATGCCGGCCACGATGTGCGGCGGCACG
ATGCCACGGTCGTACAGCAGGTAGGACAGCAGCAGGTAGTCCATGTGGCTGCGGTGGCTG
GGCACGTAGACCACTTCGTGACCCGGCGCGGCGGCCTTGAACTTGTCCAGGTGGTGCACC
AGCACGCCCGCATAGATGCGGTTCCACACGTGGCTGAGCATGAAGCTGGCCGAGCGCACC
ACCGGGCTGGAATAGTCCGCGGCGATTTCCCAGGCGTAGGCGTGTGCCTTCTTCCAGGCA
TCGGCCGTCTTCGAATTGTCGCGCTTGGCCTGCGCGGCGATCGCTTCGCGCACCGGTTCG
GCGGCCAGCACCTGGTCCACCAGCAGGCGACGGGTCGACAGGTCGGGGCCGATCACCGAT
TCACGGATGCGGCGGAAATGGGTGCGCAGCACGCGCTGCAGCTTGCGTACCGTGCGTTCC
GGCTCCAGGCCTTCGTCGATGATGGAACGCAACGAGATCGGCGGCGCGAAGCGGACGATG
GTGCTGCGGCCATTGAGCAGCACCGCCAGCAGGCGGCGGAAGCGGCCGACCAGCGCCCAG
TTTTCCGAGAACAGCACCGCGAACCAGCCGCTCTGCTTGTCCGGCGCGCGGCCGACGAAG
ATCGACACCGGCACCAGGTGCACGTCCAGGTCATCGCGCACGCGATGTGCCTGCAGGACC
TTGGCCAGCGAGTCGGAATGGGTCTTGGCACCGCGCTGCTCGGGGATCAGCGAATTGCTG
GAGCTGCGCCGCGACAGCGCCAGGTAGGCGCGCTTGCGGCCGGTCGGGTCACCGGCCAGC
GGCACCAGCGGCGACGGCAGTCCGGCCTGGCGGCAGGCCTTGTCCAGGATCAGCGCGTTG
GACAGGCCGTAGTCTTCCAGCACGTACATGACCGGGCGGCCATCGTTGTACTGGCCCGGG
TCTTCCGGCTCGATCTTCAGCGACAGCCACGGCTCGACCAGGCGGCCCAGCAACCGTGCC
CACAGTGGGCGTCGGCCGGCCGGACGCGCGTGCGCGGGCGGCGGTACCGGGTTCGGGCCG
GTACCGGTCGAGGGGGACGCCGGCACCGTATCGGCGGGCGTCGACTGGGATTCTTCGCCG
GGGAACGGCAGCGGGTTCTGTTTCGACATCGGCGCCATTATGGCTTAGGCGGCGGCGTTG
CCGCTTCCCCGCCATCGGCGGGGGCTTCAGCCGGTGATGGCGACGCAGCGACGCGGGCCG
CATCGGCCTTGCGCAGCAGGGCGTCGGTATCGGCCAGGGTGCGGGTCAGGTACCAATGGC
CTTCGCGGCGGCTCAGCGGCAGCTGCAGGCTCATCTCGCGACCGGCGAGGTCGTAGTGCA
GGCGTACCAGGGCGTTGTCACCCTCCACTGACAGCAGTTCGCCGCGCACGCTGCGCAACG
CGTCGTCCACGCCCAGCCCGTAGCTGCCCAGCACCGCCTTGAGGGTGTGGATGAACGGCG
CCAGCTGCGCCAGGCTGCCTTCCATGCCCGCGGCCTGCAGGCCGGCTTCGTCGTCGAAGC
CGACCTTGTTGGCGGCGCCGACCAGCGCGGCGATGGTGCTGCGTGCGCGGGCCCGGTCAC
TGATCGGGGCACCCTGCGCCCAGCTGGCCAGGGTTTCGACCAGGGCGATGTAATGCGCCT
GTTGGCCAGGCGTATAGCCCTTCTGGTGGCGCAGGTACTGCACACCGAAGTTGCCCATCG
ATTGCGCGGCCTGGCGAACCGCGCCGGCCTGTCCGGCCAGCTGGCGATCGAAGCTGCGCT
GCAGTTCGGCGCTGGCGTTGGGCTTGCGCAGTGCGGCCAGCATCGGCAGCAGCTGGTCGC
CCAGCGGCAGTTCGGTCAGCGGCCACTGGCTGTGGCCTTCGGTCCAGGCCTGTTGCAGGC
GCTGGTACTGGCTGGGCGGCACCGACAGCTTTGCATAGCCGACCAGATCGTCCTCGGCCA
GGCGCAGCGCCATGGCCTGCACCGCCGCGACCGGCTCGGCTGCCGGCTTGGCCGGGTCCT
GGGCCGATTCACGACACGCCGCCACGGCCAGCAGCAGCATGGCTGCCAGCCCCCATCCAC
GCGCAGACCTTCCTCGCACTGCCACGCTCATGCACTCGGACTCCCCGGACCGGTCCGCAT
CTTGCGGCCTGTGACGTGACAGCGGCAAGCCGGGACGTCACGGTTTCCGCTGTTGCTTGT
GCAAGTCACTGATGGGAATAAAAAAAGAGCCGGGATCACGGGGATCACAGGCTCTTCAAA
CCGGCGCAGGGCCGGTGGACAGTGTAGTGGCACATGTCCGGTCCGAGGACCGGATGGCGG
CGATCCTACGCTGCCGTTCAAGTTAAGGCAACACTTCACCTATCGTCGTATAAATCATTG
ATTTTATTGATACACCTGATGATGGGCGTAAAAGCAATGAAATCTACGGCAGGTTTTGCG
GCGATTCGGGCACAACCGCTTGCTGGACGGATGCAGAAACGCCATCCCGCGCGGGTCGGG
ATGGCGTTCGGGCCTGCAGCCTGCGCAACGGAATCTCAGCGCGCAGCCAGCGCCGACGCG
ATTTCCTGCTGGATGGCCCGCGCCGCGGCCTGCGGATCGGTGGCCAGGCGGATCGGGCGA
CCAACCACGATGGCATCGGCGCCATCGGCAAAGGCCTGGGCCACGCCAACGGTACGCTTC
TGGTCATCGCCGACCGGGCCACCGGGGCGGATGCCCGGGCAGACGATCGAGAACCCGGCG
CCGGTAGCGGCGCGGATCGGGCCGGCTTCCTGGCCCGAGGCGATCACGCCATCGATACCG
GCCGCCTGCGCGGCCAGCGCGCGTTCAACCACTACGTCCACCGGTTCACGGTCGATGCCC
ATCTGCGCCAGGTCCGGGCGGCCCATCGAGGTCAGCACGGTCACCGCCAGCAGGCGCATG
TCGCTGCTGTTGGCGGCGGCGCAGGCTTCCATCATCGCCGGGTGCCAGCCGTGGATGGTG
GCGTAGCTGACCGGCCACTGCGACAGGCGCTTGATCACCGCCGCGGCAGTGGCCGGGATA
TCGAAGAACTTCAGGTCGACGAACACGCGCTTGTCGCGGCGGGCCAGCTCGTCCAGCACC
TGGAAGTACTCGCCCGACGCCAGCAGTTCCATGCCGATCTTGTAGAACGCCACGCTGTCG
CCGAGGCGGTCGACCCACTCCAGCGCCTGCGCGCGATCAGGCACGTCCAGCGCGAAGATC
AGGCGCTCGTCATCGCGCAGCGGCAGCGGCGCGCGGCTCACGGCGCGTAGTCCAGGGCAG
CGCGCTTGGCGTCGTGGCGGGCCTGGCGCGACTGGCTGTAGTCATTGTTGAACTGCGCCG
GCTCGAAACCGCCGTAGGTCGGGTTCGGCAGCATCCACCAGCGCTCGCCGAACCAGTCGT
GGTACTGCTGCAGCAGGGCGTCACGGCCTTCGTTGGTGTTGGCGGTCACTTCCACGAAGT
CGCCCAGTTGGTCGCCGAACTGCATCAGCACGCGGTACTTCTGCCCGGCCAGGCGGCGGC
GGCAGTTCTTCTCGCTGCCGGCCTGCTCGCAGCCTTCGACCACGGTGCCCAGGCCCAGGA
ACACGCTGTCATCGGCCACCGGCAGGCCCTGCTCGCGCAGGTTGGCCAGGGTCGCGTCCT
TAAGGTGCACGGCGCGGTTGGAGATGTACAGCAGGGTCACGCCCTTGGCGTTGGCGGCCT
TGGCGAAATCGACCACGCCCGGAATGGCCTTGGCCTTCTTTTCGGCCACCCACTGGTCCC
AGCTCAGCTCGTCGTATTCCTTGCCGTCGCGCACCAGGCGCGCCTGGTAGGGCGAGTTGT
CCAGCACGGTCTCATCCACGTCCAGCACCACGGCCGGCTTCAGGCCCTTGGCCTCGTTGC
CGCGTTCCTCCGGCACCAGCGCATCCCAGTGGGCTTCCTTCAGCGCGGCGTCCAGGTGGT
CGGCGGCGGCGCGGTAGGTCTGCTCGGTGATCGCCTTGTACTCCTGCGCACGCTGCATCC
ACAGCACGGCGTTGAGATTGTCATTGGCGGTCGCATCAAGCGCGCCATCAGCCTTGGCAG
CGGCGGCCGGGGCCTCCGGGGCAGCGGCTTCGGCAGCAGGCGCATCCACGCGCTTGCAGG
CGGACAGGCCCAGCGCCGCAGTGGCGAGCAGGGTCAGGGACAGGGAAACGGGACGACGCA
TGGATTCACCGGCAATCAGATATACCGGCGCATTTTACCGGCAAAGGCGGTCCCGGGACG
GCTATGCTTGGCGGTTGACCCGTTGCCCTTCCGGAGGCCGCCATGACCGATTCCACCCAG
ACCCCCGACGTCCCCCTGCTCGACGCCGTGCAGGCCCGCCTGCTGGGCTGCCTGGTGGAA
AAGGAGGCGACCACGCCGGACACCTATCCACTGACGGTCAATGCCGCCCAGTCGGCTGCC
AACCAGAAGACTGCCCGCGAGCCGGTGATGAACATCGACGCCGGCAGCGTGCAGCACGCG
CTGCGCCAGCTGGAGGCGTTGGGCCTGGCCCGCCAGCACTTCTCCTCGCGCGCGGACCGC
TACGAGCACCGCCTGCAGGCCGCGCTGGACCTGACCCGGCAGCAGACCGTGCTGCTGGCG
CTGCTGCTGCTGCGTGGGCCGCAGACGCTGGGCGAACTGATCACGCGCAGCGAGCGCCTG
CACCGCTTCGCCGACGCCGATGAAGCCCGCCACGCCATCGAACGCCTGCAGCAGCGCGCG
CTGCTGGTGGTGCTGCCGCGCGCCAGTGGGCAGCGCGAAGACCGCTACATGCACCTGCTG
TGCGGCGAAGTGGACGGCGCGGCGCTGGCGGCGAAGTACGCCAGCAGCGGCGGTGGCAAC
GATGCGGCCGATCCAGGCCTGGCCGAGCGCGTGGCCCAGCTGGAAGCGACCGTGGCCGAG
CTGCAGGCGCAGCTGGCCGAACTGCGCGGTAACTGAGGCGCAGCCGCAGGGTAGTGCCGG
CCACCGGCCGGCACCCCCTCGGGACCGATCCGCCCGGGACCGATCCGCGGTTCAGCAGCC
TCCCACTCTCAGGAAGCCGTCGCAGTTCGCAAGCGCGCGCACGCCCCATTCCTCCATCGT
GTACTGATTGGTCAGCTGGCTGCCGTTGTTGCGCACACACCTGACATCGACGTAGCACTG
CGTGCCGGGTCGTCCATCAATACGGTTGACATGGCAACTGCGGCTGGCTGACGACGCATT
CCACGCGCCCTGGCAGGCCTGCGTGCTCGAGTGCGGTGAGAGGTCACTCATCTGGGGAAG
CGTGAACGCAGATGCAGACGCGGATACCACGCTCAACAGCATCGTCGTGACCAAAGGCAT
GAGCTTCATGAGAACTCCTGGAGTTTCCGGGTTTCGGGAATGACCACAGCGCTGCCCAAC
GCAGCAGGTGGGTCATCTCATGAAACCCGGAAGCATCGGCGGCGAACCGGACGACTCGCC
GGTTTATCGCCAAATGCAAGAATCCTCATTCGGCTTGTCCAGATGCGTCATGCCCCCCGA
TGAGTACCGCCACCGCACCCGGCGTGGCATACAACCGGCTCGGGCTGTCCACGCCCGGCA
GCTGGATCACCCCGCGCTCCTGCATACCCAGGCCCAGCAGGATCTTCCCGGACACCACGT
TGTCCAGATCGGTAATGCCATACAGATCCTGCAGGCCCAGCCCAGCGCGCGCATGCGCGA
ACACCGCCCGCGCCGCCTCACCGGCATAGCCCTGCCCGGCGAATTCCGACAGCACCGCAT
AGCCGATGTCCGGCCCCGGCAGGCCATCCCGCCGCACCAGCCCGGCATTGCCCAGCCAGG
CACCATCGGACAACCGCTCGATGGCATACATGCCAAAGCCATTCAACGCATAGCTGTGCA
GCACACGCAGCGCGATGTATTCCCGCGCCTGCTCCTCACTGCGCACATTGCGGTCACCGA
TGAAGCGCACGAAACCCGGATCATTCAACAGCGCCAGCATCGGCACCGCATCGCGATCCG
GTTCAATCGCACGCAGGCGCAGGCGTTCACTCTCGATCGGTTGCACAGGCAGACCTCCAG
CCGAAACCCCGATTCTGCCTCAACCCCCGGCTGTTGCTTTTGATTTTCTTTTTTCTTTTC
CGTGGCTGGCACGCACGGAAACTGTCAGAGGCCTGGCGGGTGGGCTGGGCGGGACCGTCC
GCGGCATGGATGCCGCGGCCGAGCCCCCATGGACGGGTTTACGGCGTGTCCCGACCAGCC
CACCCGCCAGGCCCCCACGAATGCATTGCGAACGGCGCCAACCACGAGGGGCTGCGCCGT
TCGCCGGTCAATCGAACAGCGCCTCGATCGCCGCCAACCCGGCACTCGCCCGTTCCTTCT
TGCGCACCGCATCGGCCACCGGATCAGCACCATCGCGCTGGATCTCCTCGGCCGGAATCT
CCTCGAAGAACCGGCTCGGCTTCAGCCGCACATGCTCACCGAACTTGCGCGTGAGTTTGC
TGTAACTCATCCACAGCTGGATCTTGGCGCGGGTGATGCCCACGTACAGCAGTCGCCGCT
CTTCCTGCAGGTTGCCCTCGTCCAGGCTGACCTGGTGCGGCAGCACGCCGTCCTCGCAGC
CCACGATGAACACGTACGGGAATTCCAGGCCCTTGGAGGCGTGCATGGTCATCATGCGCA
CCTGGTTGCCACCCTCGTCCTTGTCGCTGCGCGACAGCAGCGCCAGCTGGCCGGCCAGGT
CAGCGGCGGTGGCACCGCGCGGGCCGCCCTCGAACCACTGCGCCAGCTCCTCGATGTTGT
TGGCGCGACGCTGGTAGCTGGCCTCTTCCTTGGCCTGCTGGCGCAGTTCGCTGAGCAGGC
CGGATTCCTTGGCGACCTTGCGGATCATGTCGCCGGAAGTGACCTGTCGGGTCTGTGCAC
GCAGGTCGCGCAGGATGTCGGTGAAACGCGCCAGGCTGTTGGCCGCACGCGGCGGCAACT
GCTGCAGGGCGCCGATCGCCTCGGCGGCCTGCGCCATCGGCATGTCCTTTTCCTGCGCCA
GTTCAGCCAGCTTGGCCAGCGTGCCGGCGCCGACATCGCGCTTGGGCGACTGCACCGCAC
GCATGAACGCGGTGTCGTCGTCCGGGTTCACCAGCAGCCGCAGCCAGGCCAGCGTGTCCT
TCACTTCCTGGCGTTCCAGGAACATGGTGCCGCCGGTCAGGTGGTAGGGAATGCGCAGCA
GCTGCATCGCCTTTTCCAGCGGGCGCGACTGGAAGTTGCCGCGGAACAGGATGCAGAAAT
CGCTCCAAGGCACGTTGCGCGACTGCGCCACGAAGGCGATCTCGGCGGCAACCTTTTCCG
CCTCGTGTTCGCTGTTGCGGCATTCCCACACGCGGATGCGTTCGCCGTCGGCCTGGTCAC
TCCACAGCTTCTTCAGGTGCTCGTGCGGGTTGTTGGCGATCAGCGCATTGGCCGCACGCA
GCACACGGTTGGAGCAACGGTAGTTCTGCTCCAGCTTGATGATCTCCAGCGCTGGGTAAT
CGCGCCCCATCTGCTGCAGGTTTTCCGGGTTGGCGCCGCGCCAGGCGTAGATCGACTGGT
CATCGTCACCCACGCAGGTGAAATTGCCCTTGTCACCAGCCAGCTGCTTGAGCAGCCGGT
ACTGCGCGTCGTTGGTGTCCTGGCATTCGTCCACCAGCAGGTAGCCGATGCGTTCGCGCC
AGGCCACGGCGATGTCCGGGTTCTCTTCCAGCACCTGCACCGGCAGGCGGATCAGGTCAT
CGAAGTCCACCGCATTGAACGCCGTCAGGCGCAGCTGGTAGCGCTCATAGACGCTGGCCG
CTTCCTTCTCGCGGTTGCTGCGCGCGGCGGCCATCGCCTGCTCGGGCGACAGGCCAGCGT
TCTTCGCGCGCGACACCAGGTTCTTCATGTCCTCGATGTCGTCGGGCTTGGCCCCGTACA
TCAGGTCCTTGATCTGCGCGGCGGCATCATCGGCATCGAAGATCGAGAATCCACGCTTCA
GGCCCACGGCCGCGTGCTCGATCTGCAGGAACTTCAGGCCCAGCGCATGGAAGGTGCAGA
TCGTCACCTCGTCGGCATCCTGCTCGCGCAGGCGCTTGGCCACGCGCTCGCGCATTTCCT
TGGCCGACTTGTTGGTGAAGGTGATCGCCGCGATGCGACGCGGCGGATAGCGGCCGCAGC
CGATCAGATGGGCGATTTTTTCCACGATCACGCGCGTCTTGCCGCTGCCCGCGCCGGCGA
GCACCAGCAACGGGCCTTCGATGTGCAGGACGGCGGCGGCTTGGGGGGGATTGAGACCGT
GCATGGGATGGGGATTGTAGCGGGGCCGGGTGACGACCACAGCGGGCCGCCGGTGGGGTT
GCTGAACGGCTTCGGCGAAGCGGGGCTGCGGCGTACAATCCGTCGATGGCCAAGCTCTAC
TTCTACTATTCGGCGATGAATGCCGGCAAGACCACCACCCTGCTGCAGAGCGCCCACAAC
TACCGCGAGCGCGGCATGCGGGTGGCGATCCTGACCCCGCGCCTGGACGATCGTGCCGGC
GCCGGCGTGGTCGCTTCGCGGATCGGCCTGCGCGCCGATGGCATGGCCTTCGACCGCGAT
ACCGACCTGCAGCGCTGGGTCGAGCAGGACCTGGCGACGAACGGGCCGATGGGCTGCGTG
CTGGTGGACGAGGCGCAGTTCCTGACCCGCGCCCAGGTCTGGCAGCTCAGCGAGGTGGTC
GACCAGCTGCGCATTCCGGTGCTGTGCTACGGCCTGCGCACCGACTTCCGCGGCGAGCTG
TTCGAAGGCAGCCAGTACCTGCTGGCCTGGGCCGACGAGATGCAGGAGATCAAGACCATC
TGCCACAGCGGCAAGAAGGCGACGATGACGGTGCGCGTGGACGAGCATGGGCACGCGGTG
CAGGACGGCCCGCAGGTGGAGATCGGCGGCAACGACCGCTACGTGTCGGTCAGCCGCGCG
GAGTTCAAGAAGATCACCCGCGGTGAAGGGCGGATCGATCCGGCGCAGGCCCCGCTGCCG
TTGTAGCGCAAGGCGGAACATCCCGGCGCATGACCACCGGCGGTTTACAGGCTTCCACGG
GCTGCCTAGGCTTGGCCCGACCAGCTGTCGAACAGGAAGTCCGCCATGCGCCGCACTCTG
CTTTTGCTTGCCCTGCTGTCTGCCCACCTGCCCGCGCCGGCAGCGGAGCGTCCCGCTTCT
CCCGAAGAAGACGCGACACTGATCAATGCCGGCTTCCTCGACAGCCACCCAGACATCATG
TATCGGCAATGGGGAGTCGCCGCGCTGCATCGGAATGACGTCAAGGCGGCCATGGATCAT
TTCCGCCGGGCCGCGCGCTATGCGGACAAGCCGGCTCAGGGCTACCTCGGCGAAATGTAC
TGGTTCGGGGTGGACCAGCCACGCGACCCTGTAATGGCGTTCGCGTGGATGGATGTGGCC
GCAGAACGTGGCTATCCGTTGTTCTCCGAACTGCGCGACGAATACTGGGCAACCCTGCCG
CTGGAGCAGCACCAGGCAGCCCGCGCTCAGGCACAGGCGCTGCGCGCCGAGTTTGGTGAT
GTCGTGGCACGGCCACGCATGGCAGACGTTCTCAGAAAGGGCCGCCGGGAAATGACTGGC
AGCCGTACCGGCTCGATGAGCAACAACGTCGATGTCGTCTTCATGGACGGCGGCATCAGC
CGCACCATCAAAGCCGACCGTCTGTACGACCCCAAGTACTGGGACCCTAAGCAGTACGAG
CGCTGGCAGGACGAAACCTGGATGAAGATCCGCCGGGGCACGGTGCAGGTGGGCGTACCG
ACCCAGACCAACGCCACCGAGACCACCGAGACCAAGCCCTGAACCAAGGGGCCGGTGTCT
ACCCGGCCCCTCGATGCTCAGTACAGCGTGCGCTCCGGCGCACCCGCCGGCGGCGGGGTG
TACTGGTACAGCCAGGTCTCGGTCAGGGTCTTGCCGCCACTGCGCAGGAACAGGCGGATG
TCAATCTGCTCGGTGCTGCCTTCCGGCGGCACCAGGTCGAACATCGCGCGGTAGCCGTTG
ATCTCGCGCAGCGGGCGCGCCGACACGATCTCGACCCGGCCGCGGCTGGCTTCCACCACC
GCCTCGACCTCGCCCTTGTCGATCAGCCTGGCCAGTTCGCCACCTTCGAAGTCCACCGCG
AAGCGCCAGCTGAAGTACTCGCGCTTCTTGCCGACCACGCCGCCCAGGCCGGTGCGGCTG
GCCACGCAGTGCGCCAGCGGCGGCCGTGCCGGCGGTTCGGCGCCCCAGTACAGGCGGTAG
CCGACCAGCAGTTCCTGGCCCGGCTGCGGCTTTTCCTTCGGGTTCCAGAACGCCACGATG
TTGTCGAAGGTCTCGTCCACGGTGGGAATCTCCACCAGCTGCACCGAGCCTTCGCCCCAC
TCGCCCTTGGGTTCGACCCACAGGCACGGGCGCTTCTCGTAGAACACGCCGTCGTCCTGG
TAGTGGTCGAAATTGCGGTCGCGCTGCAGCAGGCCGAAACCACGCGGGTTGCGGTCCACG
AACATGTTGAAACGCAGGTTGCGCGGGTTCAGCAGCGGCCGCCAGATCCACTCGCCAGCA
CCGGTCCACAGCGACAGGCCGTCGGTATCATGGATCTCCGGGCGCCAGTCCCACGCCATG
CGGCGGTCGTTCTCGCCCACCTGGTACATGCTGGTGCACGGGGCGATGCCCAACCGCTCG
ATCGCCTTGCGCGGGTACAGCGCACTGTCGATGTCCATCAGCAGCACATCGCCATTGGTG
ATCGCGAAGCGATAGGCGCCGGCCACGCTGGGCGAATCCAGCAGGCCGTAGACCACGATC
GTGTCCGAATCAGCCGAGGGTTGTTCCAGGTAATAGGCGATGAAGTCCGGGAATTCCTCC
GGCTTGCCCATGCCGGTATCGATTGCCAGGCCACGCGCGGACTGGCCGTACTGGCCTTCC
TTGCCGACCGCGCGGAAGTAGCTGGCGCCGAGGAAGGCGGCGAAATCGCGATCGGTGTCC
TTGCGGGTGTTCAGGCGGAAACCGGCGAAGCCGAGATCGGCCGGCAGCTCGCCGTCCTTG
ATGCCGCTCTTGCCGTAGTTGAAGGCCGCGCCGTCATAGGCCAGCTCCTGCGCCTTGCCG
TCGACCACGTCGAACATGCGCACCGGCGAATGGAAGTACAGGCCCAGGTGGAAGAACTTG
GCCTGGAACTTGCCCGGCTGGTCGGCCCACAGCGCATGGTCCTGGCGGTAACCGATCGAC
TGGTACTGGTCCCAGTCCAGCCCTTCCAGGCGGCCCGGCAGTACCCGCTTGTGGCTCTTG
TAGGGCGCCTGTGCCAGCGCGCGCGCCTGGCCCTTCAGGGTGGCGAAGTCGAACGGCTGC
GGTTGGCCGAGGCGGCGCAGGCCCATCTGGCCGCTCCTGCTGGCCGCGCACGCGGGCAGG
GACGGCAGGCCGAATGCAGCCAGGGCGAGGGAGGCATTGCGGATGAAGTCGCGTCGTTGC
ATGCAGGCGCGTCAGGCACAGAGGGGAAGGTCGGCCATCATAGGCAGACAAACGTTAACG
GGCAGCGGAGACGTGCCCTGCCCGTTCAGCTGCCGCTGGCCGCCCGCCTCAGCGCTGGCA
GTGGCTGCACCAGACGCTGGCGCGCTGGCCGATGGTGGCGTGCTTCAGCGCGCGGCCACA
GTTCGGGCAGGGCAGCCCGTCACGGCCGTACACCAGCAGTTCCTGCTCGAAGTAACCCGG
CGCGCCATCGGGGCTGATGAAGTCACGCAGGGTGGTGCCACCACGGGTGATGGCGTAGCC
GAGGATCTCCTTCACCGCATCGGCCAGCCGCTGGTAGCGCTCGCGCGAGATTTTCCCGGC
CTCGCGCAGCGGACTGATGCCGGCCTTGAACAGGCTCTCGGCGGCGTAGATGTTGCCCAC
GCCCACCACCACCGCCTGGTCCATCAGGAAGGTCTTCACCGGCGCGCTGCGGCCACGGCT
GCGGGCGAACAGGTAGTCCCCGTCGAAGGCATCGTCCAGCGGCTCCGGGCCCAGCCCCTG
CAGCAGCGGGTGGACTTCGCCGGCCGGCTGCCACAGCAGGCTGCCGAAGCGGCGCGGGTC
GTTGAAGCGCAACAGGCGGCCGTTGTCCAGGCTGATATCCACATGGTCGTGCGCGCGCAG
CGGGGTGTCGCCGCGCAGCACGCGCAGGCTGCCGGACATGCCCAGGTGCAGCACGGCGCT
GCCGATGGCGGTGTCCAGCAGCAGGTACTTGGCGCGACGGCGGATGTCCTCGATGCGCTG
CCCCGGCAGCAGCTCGGCCACTTCCGGCGGAATCGGCCAGCGCAGGTCGGCGCGGCGCAG
GATCACGCCATGCACGCGGCGGCCCTGCAGGTGCGGCGCCAGGCCGCGGCGGGTGGTTTC
GACTTCGGGCAGTTCAGGCATGAACCGATTCTACGCCCGCTCAGCGTGGCGGCGCCGCCA
GTTCACGGGCATCCAGGACGCCATCACCGTTGGCATCCTGCTTGTGGAAGCGCTGCACGA
TCACCTGCCGCTGCTGCTCGCGGCGGATCGCCCTGCCCTTGCCACCGGGCAGCTCCTCGG
CGCTCAGCACGCCATCGCCATTGCGGTCCATGCGGTCGAAGGCATACAGCATCCACTGCA
CGTACTCGGCCTCGCTGACCTTGCCGTCGCCATCGCTGTCCATCCGCTGCAGGTAGCTGG
TGGTATCGGTGACCTGGGCCAGCGCCGCACCCGGCAGCAGCACCGCCAGCAGAACGCCGT
ACCCTGCCCTCACGCGCCCACCAGGCTGTAGCCCTTCAATCGCGCAGCGTAGGCCTGCAG
CGCCGCGATTCCGCTTTCCTCAGCCTCGCGGCACCAGGCCTGCAGCTGGTGCAGGCGCTC
GGCGGCGTCGTGGCCTCGGGCTTCCAGCAACGCGGCCAATCGCGCGCGGTACTCGACCAG
GGTGCGGATGCGCGGGCGCTGTGCCACCCATTCGCTGAGCTGGGCACGACTGTCCGGCTT
CAGCCAGCGGCCATCGTTGACCAAGCCACGGCGCAGCCGGCGCGGCAGCAGGCGCCGCAG
CTTGGCCCCAGCGTGGGCGGCTTCCTCGCGCAGGGCCGGCATGAACACGTTGCGCTGGTA
GTCGGTCATCGCCTGGAAGCGGTGCGAGAGCAGCGCCTTCAGGGTCTCGGCATCGGGCAC
GGCGATGTTCGGGCGTACGTCCATGGCCGGTGCAACGCGAAGCACCTTGGCCAGGCGCAG
CGCCTGCAGCAGGCGGATCGCACTCCAGCCGATGTCGAATTCCCAGCGCCGCATCGCAAA
GCGCGCCGAACTGGGGAAGGCATGATGGTTGTTGTGCAGCTCCTCACCACCGATCCAGAA
CCCCCACGGCGTCAGGTTCGTGGAGGTATCGGCCGATTCGTAGTTGCGGTAGCCCCACCA
GTGGCCCAGGCCATTGACCACGCCCGCGGCCCAGAACGGGATCCACGCCATCTGGATCGC
CCACAGGGCCACGCCGGGCAGGCCGAACAGCACGCTGTTGATCGCCAGCAGCAGCACCGG
ACCGAGCGTGGCGTGCGGGGTATACAAATGGCGCTCGATCGCATCATCCGGGGTACCGCG
CCCGTACTGATCGATGTCCGCGCGCATGCCGCGTGCTTCCCGGTACAGCTCCACGCCATG
CCAGAACACCGTGCCGATGCCGCGGGTGACCGGGCTGTGCGGGTCGTCCTCGGTCTCCAC
CTTGGCGTGGTGCTTGCGGTGGATGGCCACCCACTCGCGGGTGATCATCGAGGTGGTCAG
CCACAGCCAGAAACGGAACACGTGGGCCAGCGCCGGGTGGAAATCGACGCCGCGATGGGC
CTGGCCGCGGTGCAGGTACAGGGTCACCGAGAAGATGGTGATCTGGGTGAAGACCAGCAG
CACGCCCAGCATGGCCCACCAGCCGAGGCCGAGCACACCACCGGTCAACAGGGACATCAG
GGCATCAGGCATGGCGGCTCTCCGTATCGACGCGGGGATGGCAGACATCATGGGCGCTTG
CGTTGCAAACTGCATCCCTGCGGCGGTGATTGCCACCGTCATCCGTGGCACCGTTCACAG
TTGGGGACCTGAGTTGTCGAGCCTTGATCCACGCGCCAGCACCACGACTGCCGCCCCGTC
CGTTGCGGAGCTGCCCCCCTTGATCGAACTGGACCGCGCCACCGTGGTGCGCGGCCAGGT
GAAGGTGCTGCACGGGCTCAGCCTGCGCATCGCGCAGGGACAGCACACCGCCCTGCTCGG
CCCCAACGGCTGCGGCAAGTCGACCTTCATCAAGCTGATCACCCGCGAACTGTATCCCCT
TGCACAGGGAGACGGCTCGGTGGCGGTGAAGGTGCTGGGCCAGAACCGCTGGCAGGTGGA
CCGGCTGCGTTCGCAGCTGGGCATCGTCACCGGCGACCTCAGCAGCAATCTGGCCGACAT
GCCCGGGCTGACCGTGGAACAGGCGGTGCTGTCCGGCTTCTTCGCCAGCTACGTGGTGCC
GGCCTTCCGCGAAGTGACCGCCGACATGCGCACGCGCGTCGGCGAGACACTGGTGATGAC
CGGCGCCCTGTCCCTGCGCGAACGCGCCTATGCCGAGCTGTCGGCCGGCGAGACCCGCCG
CGTGCTGATCGCCCGCGCGCTGGTCAATCGGCCGCAGGCACTGCTGCTGGACGAACCCTC
CACCGGACTGGACCTGGTCGCCCGCGAGCAGCTGGTGGCGACCATGCGGGTGCTCGCCCA
GCAGGGCATCACCCTGGTGCTGGTGACCCACCACATCGAAGAGATCATTCCCGAGATCGA
ACGCGTAGTGCTGCTGCGCGACGGCCGTGTGCTGGCTGATGGCACCCGTGCCGAACTGCT
GCGCAGCGCGCCGCTGTCGGCGGTGTTCGGTGGCGCGATCACCGTGTGCGAGCAGGAAGG
CCGGCTGACCGCGTACGCGGGGTGAGGCGGAGCCCTCGGGGGAAACAAGGGGCCTGGAAA
CCGACAGGCCTGGGAGACCGACTCTACCCCGTCGTGATGTCATTCCCGTCGTGATGTCAT
TCCCGCCGTCACGCCATTCCCGTCGCGATGCCATTCCGTCGCCATGCCGGTGCAGCGGGC
CGGATGTTCCGGCCCGCCACCGCCTTGCTCAGAACCTCAACGCCAGTGCGCGCGATTCGA
TCGGTGCCATCCGGCTCTGATCCTGCAGCTGCAGGTCGCGCAACTCGTACGGCGCACCGA
ACCCAACCGGCAACGCGGCCTGGTCGAACGGCAGCACCAGCTGGCCCGCGCCCGGTCCAT
CGAACCACGCGGCCGCGTGCGCCTGCGCCACCGGCTTCAGCTGGCCATCGCGGCCGGTGG
CATACAACGTGCCACGCGCCTCGTAACGCCCGGCGGCGGCCACCTGCAGCGGCAGCGCTA
CCTGGCGGCTGGCCGGGTCCGGTGCCGCCTGGCCACTGAAGCGCGCAGTGGGCCGCGCCA
CCGCGAAGGCCACCTTGCCATCGCGCAGCACACCATCGGCCTGGGCGAACACCTGCAGTT
CCCACAGCCCCTGCACGTTGCCGACATCAGCCGGAATCCGCACCTGCGCGCGCAGGCTGC
CATCGGTGGTACGCAGCAGGCGCTGCGGCCAGCTGCGGCCATCGGGCGCGACCAGCAGGG
CTTCACCGCCCAGGCCGCCACGACGCGAGGCCAGCTGCGCGGTGGTGGCGCCGTCTTCCA
GCAGGCGTGCCTGCAGCTGCACGTTGCCACCGGCCAGCACCTGCGCCTGGTTGGCCTGCA
CTTCCAGCCGCAGCGGGCTGTTCGGCTCCAGCACCTGCACCACGTAGCGGCCCTGTGCCT
GCGCGCTCTGCAGCGTGTACGCACCGGCGGCACTGGTCGCGCCGGTGCGCAGCATGCTGC
TGCCATCCCTCACCGGCATGCCGGCCTGCTGCAGCGCACGCGCGTCGACACTGCGGGCCA
CGCTGCTGCGGCCCGCCGGGTCGCGCACTTGCAACGCATTTGCCGGCACTGCCCGCGCGC
CTTCGGCCGGGCTCAGCTGGATCACCGCGTCGGGCGCCGTCAGCGGCAACTCCAGGCCGC
GTTGCAGCTGCGCGCCATCGACCTGCTGCCAGTAGCTGCGGCTGACCGAGGCATACGGCG
TAGCCGCCTGCAGCGATTGCGCCGGGTCCAAGGCCCAGGCGAAGGACAGCGGTGCGCGTT
CGCTGTCATCGGCCGGCAACGGCGCGGCAACCAGCGCAGCGGGCACCTGGTCGCCAGCAC
GGGCGGCCTGCAGCGGCTGCGCGGCCTGCGCTGCGGAAAGGGACAGTACTGCCAGCACGG
CACCGGCCAGCAGGGTGGATTGAATCGTCATGGTCGTCTCCCTCACTGGGTCAGGTCGTT
GCGCAGCAGGGTGCCCAGGCCGAAGCACTCGCGGCGGCTCTGGTTGTGGCTGAGCGGTTC
TGCGCCCTGGGTACGCGCCTTGTCGGTGAACCAGGTGGTGCCGGCGGCCTTCTGGCTGCT
GCACTCCAGGAAGCCATCGGAGCAGGACGACAGCCAGTTCTGGGTGAACTCCAGGCCGAC
GTTGGCGGCATAGCCGCCGCAGTAACTGTTGCTGTCCCACACCGCCGACTCCACGTCGCT
GCCGACCACCGCGCGGAACGGCTTGGGCAGCGCCGGGCGACCGGCCGTGCCATACAGGTT
CTGCGCGTTGTAGGTGGCCATGCTCGCCACCTGCTGCTGGCGCACCGCGTCGTTCTTGTA
GCCCAGCAGCCAGCCCAGCGAGGTTTCGAAGGTGTTGCCGTTGAGCACCGCATCGGCCAA
CGGCGTACCCGCCGAGGAAGGTGCCAGCGCGGTGACCTTGCGCACCGTGCGGATGATCTT
CGGATAGCGGCTGTCGTAGGTCGGGTTGGACAGGATCCAGCGCACCACATTGCCGCCGTT
GGAATGGGTGATCACCACCAGCTGGGTGATGCCACGGCTGTCGATGAAGCTGGTCAGCTG
GTTGGCCAGGCAACCGGCAGCTTCGGGCTTCCACATGTACTGGGTGAAGTCACAGTTGAT
GACCACGTAGTTGCTGCTGTTCGGCAGGCCCTGGCGCACGGTGTCGATGATCGCCGGCTG
CCAGTAGTCCTGGGTGGCGTTGGTCTGCGCGCCGGTGCCATGCACGAAGGCCACGCCGAC
CACGTCGGCGGCCTGCGCCGGCGCTGTTGCAAGCCCGAGGAGCAGGGCCAGGACGGTACT
TCCTGTTGCGGTGCTGCGCATCGCTTCTCTCCCTCTGTCTTCGGATCCCCCCGACCCGGC
TGGAACTGGACGGCCCTGGCGCTTGCCGTTGTGCCGATGCTCGCGGTGCAGCGGCGTGAA
AGTCCGTGCGCTGCGCCCGGAATCAGGAGACTGACGTCAAACGATGACGCTTTTCATATC
GCGACAATGACCATGCCGGGTCTGGCCGTATGACCGATGGCCACTGCAGTGTCGTATGGG
GGCTGCGATCATGGCGCGTTGTTTTCTCTCCCGGAGCCTGTCCATGTCGCTGATTTCCCA
CCCTGCCCGCCCGCTGCTCGGCCTTGCCGTCGTCGCGGCCCTGGCCGGTTGTGCCGCCAC
CGCCACCAAGCCGACCGCCGTCGAAGCCAACATCACCACCAAGGCGGTGGGCTATCTGGA
CAAGAGCACGGTTCCGGCCAGCCTCGACCTGGTACCGGCACCACCGGTGGCCGGTTCGGC
CGCGCTCGCCCTGGACGAGCAGGTCAGCCGTGAAGCCCGCGCGCTGCGTGGCAGCCCGCG
CTTCGCCCAGGCCGGTGTCGATGCGGAACTCGGTTTCCCCGAAGGCGCCAACCACTTCTC
CTGCGCCGCCGACATCGACGTCGATGCGGTGAAGACCCCGGCGCTGTATCGCCTGCTGGA
GCGCAGCCGGATCGACGCCAGTGCGGCGACCAAGGCGGCCAAGAACCACTACCAGCGCCC
GCGCCCGTTCATGGTCAATGGTGAACCGACCTGCTCGCCGAAGGACGAGGAAGGCCTGCG
CAAGAACGGTTCCTACCCCTCCGGCCACACCTCGATCGGCTGGGCCTGGGCCCTGATCCT
GTCCGAGATCGCGCCGGACCGCGCCGATGCCATCCAGGCCCGTGGCCGCAACTACGGCGA
GAGCCGCCTGGTCTGCAACGTGCACTGGCAGAGCGACATCCTCGAAGGCCGCTTCATGGG
CGCCGCCGCGGTGGCCCGCCTGCACGACAACGCTGCATTCAACAAGGACCTGCTGGCCGC
ACGCAAGGAAATCGCCGCCGCACGCAAGGCCGGCCTGCACTCCAGCCGCGACTGCACCAC
CGAGAACGCGGTGCTGAAGGTGCGCCCGCAGAGCGCGCTGTAAGCGCGCGCCGGATCACT
CGTTGCCGGCCAGCGGCCGGCACTACCAATGGGCGTAAGGAAGAAGGGCCGGCATTGCGC
CGGCCCTTCTTCATTGCATCAACGCAGCCACCGCATCAGAACTTCGCGGTGAACTCCACG
CCCCAGGTACGCGGCTCGTTGAGGAAGCCGGTCAGGTTGTTGAAGTCGATCGCACCGACC
ACGCGGGTCTGGTTGGTCAGGTTGCGGCCGAACACGGCCACGTCGTACTGGCCGTAATCC
CAGTTGTAGCCCAGGCGCAGGCCGCCTTCCAGCGAACTACGGCCGCGGAATTCCGGCGAC
TCGTAGATGAAGAAGTTGACCGCACTGCGGTAGGCCCAGTCGGTGTAGGCGTACAGCTCG
CTGCCATCGCTGAGCGGGAAGCCGACGCGCAGGGTCGCGTTGTGGATCCACTTCGGCGCC
TGCGGCAGCGGGTTGCCGTTCACCAGCGCATAGGTCTGGCCGTTGATCACCGTGGTCGGG
TCGGTGATGGTGCAGCCGCCGCCACAGATCGCCACCGCCAGGTTCTTGTCCTTGATCTCG
GTGTCGTTATAGCTGCTGCCGAAGGTCAGCAGGACGTTGTCGGCCAGGTAGGCCTCCAGG
TCCAGTTCCACGCCCTGGCCAATGGTCTTGTCGGCGTTGAGAAGGGTGGCGGTGTTGTTG
CTGCCACCCACCGCGATCAGCTGCTGGCCGTCGACGTTGTAGCGGAACACGCTCAGGCCC
AGGCGTGCGCGACGTTCGAACAGGTCGGCCTTGATGCCGGCTTCATACGAGATGACCTTC
TCCGAATCGGCCTGCGACAGCCCCGGCGCGAAGGCCAGGCGGCCCTGGATCGACGGTGCG
CGGAAGCCCTTGGCGACACGGGCGTAGGCATTGATGTCGTCGGTCAGCTTGTACACGCCG
CTGACATCCCAGCTGACGTCGTTGACGTCGGTGTTGGCCAGGTACGGGCCGCTGACCGGG
GTGCCGAACGGAACGGCCTGCAACACGCTGGCGCTGAAGTCCTTCTTGTCCTGGGTGTAG
CGCACGCCGGCGCGCAGCTTGAAGCGGTCGGTGACATCGAAGTCACCCGAGGCGAACACC
GCCCACGCCTTGTTGCGCTGGTTCTGCACCACGTGGCCGGTCTGTGGATTGCCCGGGGTC
AGCGAGTCGTAGTTGAAGTTGTTGATGGTCACGTCTTCATCGAAGTAGAAGACGCCGGCC
TGCCAGTCGAAGCGACCCCACTCGTTGGACTCGATCCGCACTTCCTGCGTCCACTGGCGG
TGGTGCGGCAGGCCGTCGGCCGACTCCGACGAGAATGGAATCAGGCCCGGGCCGTAGTTG
CCGGCACCGAGGAAGGCCGCACCGTAGCCGCCGTCGATGTCGCCACGGTTGAGCGATTCG
GCGGTCTCGTAGCCGGTGATCGAATGCAACGTCACCGAGCCGAGGTTCCACTGCAGGCGC
GCGCTGCCGCCCCAGGTTTCCAGGTCGGAGAAGTTGACGCCGTCGTTGGCCACCTTGTCG
CGGTCGAAGTTCTCGACCAGCGAATTGCCACCCTTCCGGATGATGTTGGCGCGGAACAGG
CGGGCGGTGCCGTTGAGCTTGCGCTTGTGCAGGTTGAACAGCGCTTCGAAGTCGTCGCCT
TCGTACAGGAACTGCACGCGGCCGGCGGCTTCGTCATAGCCTTCGAAACCACTGTTGGGG
GCACCGGCGCGGGTGTTGTCGACCCAGTCATCGCGGCGCTGGTAGATCGCCGAGACACGT
GCCGACCAGCGGTCGGTCAGCGGGCCGCCGTAGGCGCCCTGCACGTTCCAGCTGTTGTAG
CTGCCGTAGCCCACGCGCACGTAGCCGTCGGCATCCTGCGACGGTCGCGCCGAATCGAAC
TTGACCACGCCGGCCGGGGTGTTGCGGCCGAACAGCGTGCCCTGCGGGCCACGCAGCACT
TCCACGTTGGCCAGGTCGAACAGCGGGAAGCCCTTCAGCAGCGGGCTTTCCTGCACCACG
TCGTCATACACCAGCGACACCGGCTGCGAAGCATTGAGGTCGAAATCGGTGTTGCCCAGG
CCGCGGATGTAGAAGCGCGGGAAGGCACGGCCGTAGGACGACTCGATGTTGAGGCTGGGC
ACGCGCGCGGCCAGGAAGCGGATGTCATCGCCGGCCGAGCCGAGCACATCCAGCTTCTCG
CCCTGGATCGCGCTCAGCGCGACCGGTACGTCCTTGGCGTTCTCGACGCGGCGCTGCGCG
GTCACCTGCAGGGCATCGAGGGCAACCGGATCCTTGGCGGCGGGGGTTTCCTGAGCGGCT
GCTACCAGCGGCAGCAGGGCGGAAAGAGCGGCAACGATGGGGCGCGCGACCGGAAGGCGG
CCACGGGAAGTACGGGTCGGGGACATGGCGGTAGGCTGTGTTTGGAGGGGTGGTAAAACG
GCGCTACCAGATAATTGTTGCAATACAGCACCTACGCCGCAAATGCCCGCCGTTCATGGC
CCCGTCGCCGGCGCCCCGGGCGCTCGCTAGACTCGGGGTTTCCAACGCGACGGACCCGCC
GCCATGACCCAGTGGTACTTCCATGCCTCCGCCCAGGCCGAGCGCATCGGCCCGCTTGAT
GACGAGGCCGCGCGCCGCTACGCGCAGGCCAATCCGCGCGCGCTGGCCTGGTGCCAGGGC
ATGAGCGGGTGGACACCGATCGCCGAGGTGGCCGAGCTGCAGGCGGTGGCCCCGGGCATG
CCCAACACCCCACCGCCGGTCCCCGTCGGCGCCAGCGGCCGCGCCGACGACATCGAGTTC
CGCATCGTCGGCCATGAAATGCAGTTCGTGGAGATCGAGCTCGACCCCGGCGAGAGCGCC
ATCGCCGAGGCCGGCGCATTGATGTTCAAGGACGCCACGGTACAGATGGACACGGTGTTC
GGCGCCGCCAACGGCGACCAGGGCGGCGGCTTCATGGGCAAGGTGATGGCCGCCGGCAAG
CGCGTGCTGACCGGCGAGAGCCTGTTCGCCACCGTCTACACGCAGAGCGGGCACGGCAAG
GGCAAGGTCGCCTTCGCCGCGCCCTACCCGGGCACGGTGCTGGCAATGAAACTGGACCAG
CACGGCGGCCGCCTGATCTGCCAGAAGGACAGCTTCCTGGCCGGTGCGCGCGGCGTGCAG
ATCGGCGTGCAGTTCCAGCGCAAGATCATGACCGGCCTGTTCGGTGGTGAGGGTTTCATC
ATGCAGAAGCTGGAAGGCGACGGCTGGGTGTTCATCCACGCCGGCGGCTGCGTGGTGGAA
CGCGAGCTGGCTGCCGGCGAGCGCCTGGACGTGGATACCGGCTGCGTGGTGGCCTACCAC
CCGACCGTGGACATGGACGTGCGCCGTGTTGCGGGCATCAAGAGCATGCTGTTCGGCGGC
GAGGGCGTGTTCCTGGCCACGCTGACCGGCCCAGGCAAGGTCTGGCTGCAGTCGCTGCCG
TTCTCGCGCCTGGCCGGCCGCATGTGGATGGCCGCGCCGCAGGGCGGTGGCCAGAACCGC
GGCGAGGGTTCGGTACTGGGCGGCCTGGGCCGGATGCTGGACGGCGACAACCGCTTCTGA
CCGCCTCCGGTCGTTCCGTCCGCTGGCCGGCAACCCCATGGACCTTGGCGCGCATCCCGG
TAGTGCCGGCCGCTGGCCGGCAACCCCATGGACCTTGGAGCGCATCCCGGTAGTGCCGGC
CGCTGGCCGGCAACCCCATGGACCTTGGCGCGCATCCCGGTAGTGCCGGCCGCTGGCCGG
CAGCCCCATGGGCCTTGGCACGCATCCCGGTAGTGCCGGCCGCTGGCCGGCAACCCCATG
GACCTTGGCACGCATCCCGGTAGTGCCGGCCGCTGGCCGGCAGCCCCATGGACCGTTTCC
AGTTTCCCTATGGTTGCCGGCCAGCGGCCGGCACTACCTTTATGAATGGGCGATATTTCC
CACCCTGCCCGCCCCGCCACGGCTTCGGTATGCTGGCGCCCTTTCCTGAATCCGGCGCCG
CGAGCGCACTGCCGATGAGCCTGTTCCGCCCCCGCATGCTGCTGTCCGTCGCCCTGATCG
GCCTGCTGGCCGGCTGCGGTGGCGATCCGGTCCGCCCCACGCCGCCGCCGGCGCCGACCG
TGGTGCCACAGGCCAAGCCGGTGAAGATCGGTATCGCCCTCGGCGGTGGCGCGGCCAAGG
GCTTTGCCCACATCGGCGTGATCAAGATGCTGGAAGCCAATGGCTTCGAACCGGCGGTGG
TGTCCGGCACCAGTGCCGGCAGCGTGGTCGGCGCGCTGTACGCCAGCGGCATGGACGCCT
TCCAGATGCAGAGCAAGGCGGTGGCGCTGGATGAAGCCAGCATCCGCGACGTGCGGCTGT
TCTCCGGTGGCCTGGTGCAGGGCCAGAAGCTGCAGGACTACGTCAACGAACAGGTTGCCA
ACCGTCCGGCCGAACGCCTGAAGAAGCCGTTCGCCGCCGTCGCCACCCAGCTGGAAACCG
GCGAGCGCGCGATCTTCGTGCGCGGCAACGTCGGCCAGGCGGTGCGCGCGTCGAGCAGCA
TTCCCGGCGTGTTCGAACCGGTGAAGATCGGTGGTCGCAACTACATCGATGGCGGCGTGG
TCAGCCCGGTGCCGGTGGATGCCGCGCGCCAGCTCGGCGCCGACTTCGTGATCGCCGTGG
ACATCTCCAGCAAGGCCAGCGGCAAGGCGCCGACCGACATGCTGGGCATCGTCAACCAGT
CCATCTCGATCATGGGCCAGCGCTTGGGCGAACAGGAACTGGCACGCGCCGACATCGTCA
TCCGGCCGAAGGTGCTGGACATCGGCGCCGCCGATTTCAGCCAGCGCGGCACCGCGATCC
TGGAAGGCGAGAAGGCCGCAATGGCGGCCATGCCGCAGATCCGCGCGAAGATCCAGCAGT
TGCAGCGCGCGCGCGCCGCCGCGGCGGCACCCGCGCCGGTGGCCGCACCAAAGTGCGAGG
AAGCCTCGCGCCTGGGCAAGCTGATGGGCCGCAAGGACAAGTGCTGATCCCTTGATGCCT
GGCCACCGGGCATGCCCGGTGGCCGCTCAGGACTCCAGCTGCGAAAGCGGCAATGCCTGG
AAGCCCTTCACCGTGCGCAGCACGAAGCTGGAGTTGGCATCGGCCACGCCACCGGCGTTG
AGCAACCGGTCCAGCAGGAAGCGCGAGAAGTGCTCCAGGTCGCGCACGTAGACGTGCAGC
AGGTAGTCCATGTCGCCGGTCAGCGCATGGCAGGCCACCACCTCGTCCCACGCTTGCACG
CTGTCCACGAAGTGGCCGATGGCGGCCTGGTCGTGCTTTTCCAGCTGCACGCGCACGAAG
GCCTGCAGGCCCAGCCGCAGCTGCCGCGGCTCCAGCCGCGCGCCATAGCCGACGATCACA
CCCTCGCTTTCCAGCCGCTGCAACCGCCGCAGGCAGGCCGAAGGCGAAAGATTCACCCGC
GCCGCCAGTTCGGCGTTGGTGGCGCGCCCATCCCGCTGGATTTCAGCCAGCAGGCGTATA
TCCGTGCGATCAAACTGGACTTCTCCGGCCATTGTTGCCCCGCAACATGGTGAGTACGCA
AGGATATTGCGCCAACAGGGTCAACGGGCGCAACTTTTGCAACCCTGTTGCGCGTGCTCT
GCCCTAGCATCGTAGGCATCCCGTCAAGGAGTGCCCCATGGACCTCGCCCAGCCCCGCCG
CGTCGAACACCAGCAGACCGACAAGGGCTACGTGCCGGTGTACACCACCGCGCTCGTCGA
GCAGCCGTGGGACACCTATACCGCCGACGACCACGCCACCTGGAGCACGCTGTACCAGCG
CCAGCGCGAGCTGCTGGTCGGCCGCGCCTGCCAGGAGTTCCTGGATGCACAGGACGAGAT
GGGCATGAGCGCGCACATGATTCCGCGCTTCGACCAGCTCAACGAAGTACTGGGCGCCGC
CACCGGCTGGACCCTGGTCGGCGTTGAAGGCCTGCTGCCGGAACTGGATTTCTTCGACCA
CCTGGCCAATCGCCGTTTTCCGGTGACCTGGTGGATCCGTCGCCCGGACCAGATTGATTA
CATCGCCGAGCCGGATCTGTTCCACGATCTGTTCGGCCACGTGCCGCTGCTGATGAATCC
GGTGTTCGCCGACTACATGGAGGCGTACGGCCGTGGCGGCGTCAAAGCCCACGCGATCGG
CCCGGATGCACTGCAGAACCTGACCCGCCTGTACTGGTACACGGTGGAATTCGGCCTGAT
CGATACGCCCGAAGGCCTGCGCATCTACGGCGCCGGCATCGTGTCGTCGAAGGGCGAGTC
GCTGTACTCGCTGGAATCGCCCGCGCCCAACCGCATCGGTTTCGACCTGCAGCGGATCAT
GCGCACGAAGTACCGCATCGACACCTTCCAGAAGACCTACTTCGTCATCGACAGCTTCGA
ACAGCTGATGCAGGCGACGTCGCCGGACTTCACCCCGATCTACGCGGCACTGGCCGACCA
GGCGCATCTGCCGGCCGGCGAGGTGCAGGGCGATGACCGCGTGTTCCAGAAGGGCACCGG
TGAAGGCTGGGCCGACGGCGGCGACGTGTAAGCGCACGGGGTACAGCGCTTCGCATTGAA
AGGAAAACGGCGCACCTGGATGCGCCGTTTTCGTTGTTGCCTGCCTGCGCCATTGCAGCG
GCGCAGGCGAGGGCAGGGCACTCAGGCGTCCACGGCGCGGCAGGAACCGCGCACCATCAA
CTGCGGATGCACGCTGGCTGCGGTCGGCGCATCCGGCAGATCGGTCTGCACCAGCATCGC
TGCGGCCATGCGGCCGATGTCGGACACGTGGCGGCGCACCGAGGTCAGCGGCGGCCACAG
CCGCGAGGCCAGCGGGCTGTCGTCGTAGCTGACGATCGACAGCTGCTGTGGCACGGCAAT
ACCCGCACGCAGCGCGACCTGGTAGACACCGGCCGCCATCTCGTCGTTGCCGGCGAAGAT
CGCACTGGGGCGGCGTTCCCCCAGCAGCAACCGTTCGGCGGCATGCACGCCGGATTCGAA
GGTGTCGCCCGCTTCCAGCACGCGCTCGCCCGGCAAGGTCAGCCCCACCTGGGCCAACCG
GTCAAGGAAGCCATGGGTACGCTCACGCGCCGCGCGCCGGTCACCCGGTCCGGCGATCAC
CGCGATGTCGCGGTGGCCGAGCGAGAGCAGGTAGCCCGCTGCTGCTGCCGCGCCATCGCG
ATCGTGGGTGACCACCGCCTGCACGTCTTCTTCCGACGCATGCGCGTTGATCCGCACGTA
GCGGCAGTCGATGTCGTCCAGCATCTGCGCGAGTGCAACCGATTCGGATGCACGCGGGCC
GAGGATCACCCCATGCAGCTTCTGCTGCTGCACGAAGCGGCGCACGCCGTCCGCACAGTC
CGGATCCTGGCTGTTGCACGGGTGCACCACCAGCTCATAGCCGGTGCCGCGCAGCGCTTC
CAGCGCGCCGTGCTGCAGGTCGACAATGCATTGGGCGCCGGGGTCGTCGTACACCAGCCC
GATCAGGAAGGAGCGGCGGAACGCGAGTCCGCGCGCCAGCGGGTCGGGGACGTAACCGAC
CTCGCGCATCAACGCCTCGACCTTGTCGCGGGTGTCTTTGCGCACCAGCGGCGAGTTGTT
GATGATTCTTGAAACCGTTTTCTTGGAAACTCCCGACAGTCGTGCGATGTCGTTGATCGT
GGCAGCCTTGCCTTTCGATGCCGGCAACGCGGCATCGCTCATATTTCGCACTGACATGTA
TAGAACCAGGTAAGTCGGAGAATTCTAGCCTTGCGCCCGTCGGGCGCGAAGTTGCGGAAT
GTCGCAGCTGGAGCGGCACAGACCGTGTTCGACACGTTCCACCGCGTGAGGTTCCATTGT
GATCGCTCTACTGCGTTTGCATCTAAACCGTTTTTCACGCGTGCTTGCCATGAATGCGGG
TGCCACGCGCGCGAACACCAACATTCCCTTAACCATGCTCCGCTACAGTCGGGGCATGGA
CCTGCAGACTTCTCCGTTTCCGGCGTTCCGTGGCCGCGACCGGTTGATCGCCGCAGTCGA
CGCGGCGATGACCGCCGGTGATGCCGGGCGCATCACCGCCGACCTGCAGCTGGCGCTGCA
GGAAGCCATCGCGGACAGCCGCATCGAGCTACCCGAATGCGTGCACCGTCCGGTCAGTGA
TCATTACGCGCGACGCCCGCTGTACCACAGCCAGGAACACGGCTACAGCGTGATTGCCAT
GAGCTGGGGCCCAGGGCAGGGCACGCCGCTGCACGACCACGATGCCATGTGGTGTGTGGA
GGGCGTGTGGTTGGGGGAACTGGAGATCACCCGTTACGAGCTGCTGGAATGCGCCGGCGA
ACGCTGGCGCTTCCGACGCCACGCCGCGCTGCGCGGCGGCTGCGGCAGCGCCGGCAGCCT
CATTCCACCTCACGAATACCACACCCTGCGCAATGCCAGCGATGAAGCCCTGGCCATTTC
GGTGCATGTATACGAAGCGCCGATGGAACGTTCGGCGGTGTTCGACCCGCTTGGGGGTGA
CTGGTACCAACGCCGCATCCAGGCACTGCAGGCCGACGCAGTCTGAATCCGCCGCAGGGC
AGGGTACCAGCACCTTCGCAGCGTGCATGGCATCATGCGCCGCTGCGCTGCCGGACCCGG
CGGCGATCCGCGATGCCCCATCGGGCAAGGAGCAAGACCATGTCCAGCGCTGATCCGCGC
CTGCGCGCGCTGTTGAAGCTGGCACCGGTGATTCCGGTGTACACCCCCGAAGATGTGAAT
GAGGCGGTCGAAGTGGCCCAGGCGCTGTTCCGCGGCGGCCTGCCGGTGATCGAAGTGACG
CTGCGCACGCCGCAGGCGCTGGATGCGATCAAGGCCATAGTCGAAGCCGTGCCCGATGCT
GTCATCGGCGCCGGCACCGTGCTCAACGCCGCGCAGATGCAGGCGGCGAAGCAGGCCGGC
GCGCGCTTCGCGGTGTCGCCCGGTGCAACGCCGGCGCTGTATGCCGCCGCACGCGATGCC
GACCTGCCGTACCTGCCCGGTGCCGCCACCGCCTCGGACCTGATCCTGGGCCTGGAGCAG
GGCACGGACACCTTCAAATTCTTCCCGGCGGTGCAGGCCGGTGGCGCTGCGTTGCTGGCG
GCCTGGCACGGCCCGTTTGCCGACGTGCGCTTCTGCCCGACCGGTGGCATCAGCGCGCAG
ACCGCGCCGCAGTTCCTGCACCTGCCCAACGTGCTGTGCGTGGGCGGCTCGTGGCTGACC
ACCCCGGCGCTGCTGCAGACCCGTGACTGGGACGCCATCGAACGACTGGCGCGCGAAGCA
TCGGTGCTGGCCAGCTGAACCTGCTGCACGGATCTTCAAAGGTTTGATCGTGATCAAAGC
GCCGGCCTCGAGCCGGCGTCATTCTGTGGGCAAGCGCACTGCGGAGATCCGAACATGCAA
TCCACCATGAAGGCCGCCGTCGTACGCGAGTTCGGCAAGCCGCTGGTCATCGAGGAAGTC
TCGGTACCGCGCCCGGGGGCGGGCGAGGTGCTGGTCAGGATCGAGGCCTGTGGCGGACTC
CACACAATAACCAGCTAACCATTGCTACATATAGATTCTTCCAAGAGTTGATTTTGAAGT
TACCGCCACAATTACCGCCATCAGCGCAAAGCTTGGCCTGAGCGACGGGCACTAGGGGCG
TCACGGAATGCTGCTGCGCGTGCACCGGCTCTCAGCACGCGCAGCAGCGCGCTACTGCAT
GACGCCAGGGCTGGAAGAGCGCTGCACTGCACGTGGCCAGTGAGCGCGCTGGTGACGGTT
GAGATGGAATCGGGTGTACAGGGAGGCAGGAGGCCCGGCGGTGTGCGCACCCCGGCGTGC
GCACTCGTCTCCCCGCCACGCCTGCGCACTTCATAGGGTGCTTTTTCTGCACTACCTGCA
CACAGGCCAGGAATAGGCCCAGCAAGGCTGTAGGGGACACTGAGAGGTCATGCCAATACC
TGCGAATCCCTGCACCAAAGGGGGTTTCTGGCGGGGCACTGAGCGGCCAGATGGACGCCA
AATGCGCAGTGACCAGAGAAGGGAGAAAAGAGGGCGTCCAATAGCGTCCAAGAAGAAAAC
ACCCACTACTTACAGTGTTTCAGGAAGGCTATGAATTAAGGGTCTGGAACGCTTTTTTGG
TTACACGTCCTGTGCAGGCACTACTGCCCCTCTCCCCCTGCCACTTCCCCTGTCTCCCAA
GGGTTTCGCCGGTCTATCTATTGTCCTAGCGCCTGCCATTTCCTGTTTGAGATTTCTGAC
TCACTGTTTTTACTGGTTACATTGGTACGCTGGTTACACCCTCCATAGCCACCTTATATA
TCAATGACTTACGTCTGGCGCGAGTGCGTACCATCCGTTGGGAACAACTGGTTACACTGG
TTACAGGCAGGACCGCAAAGACGCGCCTGATTGACTGGCTCACAACCGCAAGGCGCCCCT
TTCAGGCATCGCAGCGCCGACTGGATTACGTGACTGGCGACTGCCCGGCACCTCGAAGGC
AGGACGCCAGGACACATCACCGATTCCACCGTGGCTACCTGCTGTAATGGGGGAGCCGTG
GAGCACCGCTGCGGGCGTCGGCAATAGGGGCCGCGCCCCTGAATGAACGTACATAAATAA
GTACATCCCAGAACGCTCCCGGCGTATACTGGCCGCATGAAGACAGTCTTGGACGTCCGG
TTCTACCGTTCCGCCTCGGCCGATGAGCCTGTGCGGATATGGCTCAAGGAAGAGGTCTCT
GCCGAGGCACGCAGGGCCATCGGTGGCGATATCAAGACGGTCCAGCTCGGCTGGCCCATG
GGCATGCCGCTGGTGCGAAAGATGGACGACCGGTTGTGGGAAGTGCGTAGCTCGATCCCC
GAAGGCATTGCCCGCGTCATGTTCACCACGGTCAAGCAGGACATGGTGCTGCTGCACGGG
TTTGTGAAGAAGTCCGATAAGACGCCCAAGGCCGATCTGGCAGTGGCAAAGAAGCGTAGG
GATGAGGTGATCAAATGAGCAAGAACCCGCACATCGGATCGAGCTTTGACGACTTCCTGG
AGTCGGAAGGGCTGCTGGAAGAGTCCGCATCTGTCGCGGTCAAGCGCGTGATCGCCTGGC
AGGTTGCTGAAGCCATGAAGGTGGCCAAGGTCAGCAAGTCTGACTTGGCCAAGCGCATGA
ACACCAGCCGCTCGCAGCTGGATCGCGTGCTGGATGAGGCAGATACCGGGCTCACCCTCG
ATACGCTCAGCCGTGCAGCCACCGCGCTGGGCTATCGGATTCACGTTGACCTGGTGCCGC
CCAAGCAACAGGGCAGCAAGCGGCGGAAGGATGCGACTGAGGCTACCGTCCGCGCGGCGT
GAAACGAAAATAGGCCGCCCGTGGGCGGCCTATTGGGTCAGCCCGGGCCGGAACCGCCGC
GCGTTCTGCGAGCGGCACCGGCACACCGGACAGGGCGTCAGGTTGCTCCGGGTGCCAGGT
CAAACGGGGCGAAGGTAATGACATCCTCGCCGATCCATTCGTTGACCATGGCCATACGCG
ATTGCAAGGGTGCCAGTTCCATCGATGCCCACACCGTGGCCGCATCCCGAATCGAGCCGA
ATCCACCCGCATTCTGAGGCACGATGCCCAGCAGCTGCGGGGGGATGCGCAGTGCAGCCA
GAATGTCATCACGGGTCACGCGCTTGATGCCGGTGAATTCATCCTTGGCGGCCACTTCGC
TGATCGGGATCAGCTGCAACCCGTCCTTCTTGCCGTTGGGCGAATGCACGAACAAGTTGC
GGAAATTACCCGGCCCGCGCGAGTCTCGCAGCGCCTGCCGCAGGGCGTCCACGTCCATGC
CCTCCGGCTGCGGGTCGGTCATGTAGAGGATGAACCCAGCATGCGAGCCGTTGGTGTAGT
ACCTGCGGCGGAACAACGTCGCCGATTCGTTGAGCAGCGCCGACTGCACCACGGCCAGCC
ACTCCGGCATCCCGTAGATTTCCTGATCGGTATCGGCCTCGCGCAGCTGGTACACAGAGC
CAGGTGCAAATTCATGCTCGGCCCGTCCGGCTCGCACCTGAAAGAACTCACCGGGTTGCA
CACCACGGCGCATGTACTGGGCCATGAGTGGCTGTAACTGCAACAGGCGTCCGGAGTAGG
AGATTTGCCGCTCCATGTACGCCATGCCGAACACCAGGTAATCCAAGGCCATCTGCGAGA
ACGCGGTGCGGTCCAGCAATCGATGCGGGACGAAGGTACGCACCAGCATGTTGCGCTTGA
AGATCAGGCCACTGTGCAGGAACGGATTGGAGCGCGTGGTGCGCGACAGACCACTGAGGG
TGATCGGTGGTTCGTAGTAGCGCCCATTGCGCCAGCATTCCAAATAATCGAACAACCCGC
GCGAGTCCAGCACGGGCGTTGGTTCACCAAAGGAAAAGGCCGTAATTGCCCCGGCAGTGC
CCGCGCTCGGCGCGGGCACAACCTGACCGATAGCGGCATCAGCAGGGGAATCAGTCACGC
CACGCCCTCTGCATTGAGCTCTACCCGCCGCCTGATACGGGCGGCAGTACTGCCTGCCAG
CTGCATGTCCACCTCGCTCATATCCATCGGCGGCAATGCCAAGCGTTCCGCAACCTGCTC
AGTCACTGTGGCATCGTCCAAACGATGGCGCACCGCGTTGCAGAGGTTGCCGAAAAACGC
GCTGGCCAGTTCGTCGTCACTGGCTGCCTGCCGATGGTTCACGCCCGCGTTCTCCGCTCT
CGAGAACAGTGCGAAGGCGACCGCCAGGCTATCGCCCGCTTGCTCCAGCAACTGCCCATA
GGCCTGACTGGCAGCCTCTCTGATGACACCGTTCGTCGTGCTGAGGCAACGATCCGCAGC
CTCAGCCAACTCCAGCTCCAGGCGCGGCAGCTCAGCCGCGATTTCGCCCTCCATCGCCTC
ATATTCCTCAGCCAGCGAGAGCGCCGAGCGCTCGTTGGCGCGCAGCTTCTGAATGTCACG
GGTCAGCGTGCCATCGCTCTGGCGCAGTTTGGCCCCCCACTGCTGACGTGCAGCGGCGGC
GTCACCCTGTGCAGCCTGTTTGGCGCGCTGCATCGTATCGACCTTGCCCACCAGGGCGCG
CTTGCGCTGCACTGCGCTGGCCAACTGCTGGGCCAGCTCGTTCAGCCGCCGCCTATTCTC
CGATACCGACGCTACCTCGGCACCTTCGCCGGGTTGGGTAGCCAGTTCGGAGGTGGTGGT
GGTGGTGGTCTCGATGTTGCTCATGTTGAATCTCCGTTGAAACGATGGGGGGCTCGCCGA
CACTGTGTCGGCTAACGGTGTGAAAGACAGCGCCGCTTACAGGCCGCTGTCGTGAACCTT
GCGAGGGTCAAAGACGAAGACGCGGATAGCGCCCAGGCCGGGGATGCGCACAGCTTGTGA
GGGCCTACCATCGGCACTGCGCTTAAGCCATCCGGCCTCAGCCAGCGTGCGTGCGGCCAA
GCGCACATCAAAGCCCGCACACAGCTCGCGCCTGAACGCCTCCTGCAGCACCAGGTATTC
CGTCAATCCGACCTCATCGAAGCGTCGGAAACCTACACGGTCGCGCACCGGCACTGTGCC
TTCGGGGCCGCGCAGCAGCTCCAGGCGACTCTCGCCATGGGCTTCAAAGAACGCACGCAC
GCGCGCAAGCAGTTCGTCGGTGTCGGCGCTGCCGGAACCGCCCCGACGTTGCAGCCATGC
CTGGAAGCACGTCGCCACGCCCCGTGTCGCCTCGCCCTTGGGCCAACCGGTGATGCGGTG
GCGGCAGGTGCTGGCCAACTCCCCAGCAAAGGCGACAACAGCAAAGCGCTCGGCCACCCG
GCGCACCTCCCCCGAGGCATCTTCGGGTACGTAGCTGGCCAGGAATCGGTCGGTCGATTC
GCGCAGCTGGGCGGTCAGCGTCGGGCTGTCCTGCTGGGTCAGGTAGCCCATCCACAGCGG
CCACGGTGCGCCGTAGGTGCGTGCTGCCGCGTCCTTGAGCAGGGCCGACAGTGCCGCGCC
GTCGCTGGCATCGTGCAGGCGCTCAAACACGCCGTGCCCGCCCTCGGCCTCGGCGGGTAC
GTCGGCCAGGCGCACGGACTGGCCCGCCCGTGCCTGCTTGCCCACCTCGGCCATGTGCTG
CGCCAATCCGACCTCACCGGCCGACAGGATCAGCACCCGCCAGCGTGCCGCCGCACGGGC
CTCACCGGCCCGGTTGGCGCGGCTCTTGCCGTTGCCGTTGGCCAGCAGATAGGCCGCATC
ACCGGCCTGCTTGGGGTCGATCTGCGCCAGTTCATCCAGAATCAGCGTGGCATCGTTGTG
CAGTACCGCCACGCCTTCCAGACCGTTGGCGGTGCTGCGCCATTCGCGGGCGTATTCCGG
GGGACCCACCACGCTGGCCGCCACGCGCAGCGCGGTGCTCTTGCCGCTACTGCTGCTGCC
GACCAGGTGGAAGCCACCGCCCGTAGCGCCAGTGAAGTGCAGCAAGGGCCCCGCGAACAT
CGCCGACACCGCCAGCACCAAGCGCGAATTGTCCTGGCAGCGCCGGGCCACGTCGCATCG
CCAGTCCTCCAACGAGCCGACCGCCGCATAGTGATGCTGCAATCCACCGCTGTGCTGGTA
GACCAGCCGCTCCGCGCCATTGCCGTAGCTTTCGCCATTGGGCAGCACATAGCGGCCCTC
ATGCCAGCCCGGCACGGCCACGTTACGGGCGCGGGTGTCGATGCGCTCCTGAATGATGTA
GGCCAACAGCCGCTGCATCGTGTTGCGGTGGGCCGACATTTCCACACCGCCCGCTGCCAG
CTGGCGCACGAACTCGCGCGGGTCGCCCACCAGCATTTCCGCAGGTGCCGCCCACTGGTG
GGGATGGCCATCGGCATCGGTCCAAGTCAGCAACCGCCCCCATTGCTCGCTCTGGCTGTC
GCGGGTCTTGGCCTCGACCTTCAACGGCGAGCAGACAAACACCGGCTCGGCCAGGTCACC
GTCTTCGGTGACACCGACGTAGTACACGCCGGTCTCGTTGAGCTGGTAGTGGGCCCGTGC
AGCACTGGCGCTGTCGACGGCGTCCTTGTTGCCCTTGGTCCTGCCCTTGGCGCCCTTGCG
CACGGCGCGCTGAATCGAACCGCGTACGGCGCCAGTGCCGGCGTTCTTGGCGGCATCATT
GAAATCGACAGAGGTGACGTTGCTCATGCACGGGGCTCCAGTGCCGCGTCGGCGCGCTGC
GCCTTCGGGGTAAAGAGAGAAATCATCAGGAGGTGGCCTCATGGCTGGGCCGCGGCGGCA
TGGCTACCACCCCGCCCACGGCATCGGCGGCGCGCTGGGCGTTGGCCACGCCCGGATTGA
TGCCCAGCCGCGAGGCGGTGGCCGCATCGTCATCGGCGCACACCACGATCACCGCCGAGG
GGAACTTGGCGCGCAGGGCGCACGCCACCGGCTCCAGGTTCCCGGCATCGAAGGCCACGG
CGGTGGGGTGGCCGGTGGCCTCATGGATGCTGGCGGCAGTGGCATAGCCTTCGGCGATGC
ACACCACGTCGCTGACCGTGCGGCCTACGGCGTAGTACAGACCACGCTTACGGCCACCGG
CCAGGAAGCGCTTGCTGCCATCGGCGGCGATAGTTTGCAGGCTCCACAGCCGCCCCTGTG
CATCGCGCAGGGGCACCAGCAACAGGCCGTCCAGCTGACGCAGGCCGTGCACGCCCACGC
CCTTGGCCACCAGGTAAGGATGGTCGGGCGTAGCAGCGCTGGCGCGCTGCCAGCGCTCAC
GCGCCTGCTGCCGGGCCACAGCTTGGCGCTGGGCGCGTTCGGCCTGCTGCTGGCGTTGTG
CGCGCACCACGGCCTCGCGCAGCATCGCGCGGTCGGCCTCGCTGAGTGCCTCGCTTCCAG
CTTCGCACCAGGACTCATTGAGCCCGGTCTTCCAGTTGCCATAGGCACCGGCCTGAGGCG
GGCCTGCATGCAGCACATACCAGCCGCTGCGCTGGCCGCTGCCATCGCCCTCGGCGCGGA
CGCGGCACAGACGGCCATTGGCCAGGACAGCATCGCCCGTAGCCACGCATAGTCCTGCCG
CACGCAGTGCGGCAATGAATCCCTCAGGCCGCGTCATCGTCGGCCTCCATCTGACTGCTG
TGTCGGGCGCTGGCCACCACAGCGGCCAGGTCTTCATGCACGTAGGCGGCGCTGGCCGCC
ACGGCATCGAACGACAACGCCACGGACTCGCCGATGCCCTCGCCTACGCTGGACAGCAGC
AAAGAGGCGGAACGCGCACGCTCCACGCGATTGAAGCTGTCCTCGCTGATCCAGTAGCCG
TAGGGCATGGGTGCAGCGCTGGGCGCGCGCTCTTGCGGCGGCTCGACAGCAGCCTGCTCG
GCTTGCAGGTCGGCCAGCTGCAAGGCCATGCCGCGATCGAACTGCTCCTGTGACTGCGCA
GGCGCGAACAACGACAGGCGCACGCGCACCCGCGCCGCAACCGTGGCCAACTCCAGGCAA
TCGCGCTCCAGCGGCCACAGCAGGCGCTCGCGCAGGCGGTCCTCCAACGGGTGGCCTTCC
AGCGCCTCATCCAGTTCACCACTGACAATGGCAAGACGGCGCGAAGCCTTGCTGTGCAGC
CGCTCGATGCGGCGAGCCACCTCGACAATATGGGCGGTGCGCTCGGCATCGAACCAGGTA
TCGGTGATGGTGGCGCTCAGCACGCCATCGGCCACACCCGGCACGCCGGACACTCTTACG
GTTTCCGTGTTCATGCAGCCACCTCCGCGTCTCGGACCATCACCAGCAGCTGGCCTACGG
AGAGTGCTTCCAGTGCACCAGGGCGGCATTCCAAGGCGGCTACCAGCTGCGTCAGTGCAG
CCATCGGCATCGTGTGGATGCGCTGCAACTGGCGCACAGCGCTAAACAGGTCATGCGTGG
CCGCATCGTCATTGGCGACGGCGAAATTCAGGGCAGAGACGTTCATCGCGCGGCCTCCTG
AACGGTGGCGGCAATGGCGTGCTGCACCTCGCCCAGCGTCAGCGCCTCGGGCGCTTTGCC
GGTGGCCTCCAGGCGCGCAGTCAGCGCCAGCCAGCGGGAATGGTCCCAGTCGAGGGTGTC
GGCGATTTCGCCGAGGTGGTGTGCGATACGGGTGGCAAAGCGCGACGGCGCGGCCAGGGT
GTCATGAGACATGGCAGGATTCCTTGGATAGGTTGGAATCCGCCACCGCGCTGCTAAACG
AGGTGACGGACGGTACGCGGTTAGCAGACCGGACCCAAGGAGCCGGCAGGCCTTTCGGCC
TCCGCGCACCGCCCGCCGTAGAACTGGCAAGCAGTCGCCCGCGACAACACAGCGAGCAAC
AAAAAAGCGCCGTGCATCGGTCGATGGGCGCTGGTGCGCCTTGGGGTTCGGGCTGCTAAA
CCCGGTCGCCGATTGTGCGGCGACGGGGCAATGCTGCACCGGGTTTGCCGGTGCTGTCAA
CAGGCGCGTCATCGCCGTGCCTTGCCAGGTGTGGTGACGGGCTCTTGCTTGGCCTGTGCA
CTGAGCGCGGCGCGTTCAGCAGGACTGCTGATCGGCAGGCAGATGTCATTTCGCGGGCAC
GCGCTCTGCGTATGCGTGCGCACGATTTCGGTGTAGGCCGAGAAGGTATGGCCACACAGC
GCGTTGCGACACTGGAGCAGTGATTCACGCAGCAGTTTGGAATGCAGCACGCTGGTGCGC
ACGATGGCGGCGGTATCGCAGTGCGGGCAGCGTAGGAACGCTCTTGAACTGGTCATCGCA
GCACCTCAGCAGTCAGTGACCGAGCGGCTACCCGCGACACCACGCGACAGTGCGATGCGG
CCGCCTTGCGCGGTCCGGCTTTGGGAGAAGTTCAGCGCCAGATTCGGCTGTGCCACAGCC
GTGCGCAGATGCTCGGCCAGAAACTTGGCCTCTTCCGGGCTGAGGTTGAATTTCTGGTTG
GAGATGGTCAGGACGATGGTGTCTTTCATGGCTGCACTCGCAGATGGGTGTCGGGGATGT
GGGTGGCAATCCACGCGTCCACGTCCGACTCCAGCCAGACGGTCACGCGCGGGGAAAGGG
GGATCGATGCGGGGAACCGGCCACGTTTCATCAGCCCGTACAGGTGCGAGCGGGATATGC
CGGTGCGGCTGAGCACTTCGGGCTTGCGCAGGAAGCGCTCACCGCGTCCGGCGTCATGCC
GGGAATGATCGGCAGGCTGGCCAGGTGCGGTCGCCGGAGGGGTTGGGGAACCAAGCATGT
GAGAAGTCGCGGCGCTGACTTTGGGTCAACTGCCACCCTGTGTTGTGGGCTTGGTTAGAG
GCTAGAGACCGCCGCAGATGAACTCACGCGGTGCCCTGTGTAAAAGACCGGCTTACAAGT
CCCGCATTGGACGCCAATGGACTTCCTTGGAGGTATGGCCTGGCGCTTCCTCTAGGCCTA
ACGACGCACACGGCAAGTCGGTGCACGCGATAACGCCTGCACTCGATAGGCAGATTCACA
GGGCGTCGCCCTCGTTGGCCAGGGAGTGAATCGGGCGCATCGCCCGGTGGCGTGCACCAC
CTCCCTCAGAGGCCGGGCCCGGCTCCACTCACCCGCAGGTGTCCGTCAGAGCCGGGCGAA
AGCACAACGGCACGGCTATCAGGCCGGATAGAAGCGTCGGTCCAAAGGCGTCCTATGCCG
TCCGATTTCTTGCCGGTGTACCACCGTAACCAGTAGCACCCAATGGCCGGTACACATCTC
GATCAATTGCAAGTCATTGATATATAAGGACGTGGAAGAGAGTGTAACCAGCGTACCAAT
GTAACCAGCAAAAACAGTAAGTCAGAAATGAAAAATGGAAAAACGGGGGGGGGGTCAGGG
GGAGGTCCTCAGGCCGTCCAGATAGTCCGCCCATGCCTGCATCATTTTTGCGCGCTCGAC
CAGGTGAGCCGTACGGTTGTATGCCCGTCCGTTTGGATCACGCACGGCATGTGCAAGCTG
GTGCTCGATGTAGTCTGGTCGGAAACCCAGCACCTCATCCAAGACAGTGCGCGCCATCGC
GCGGAAGCCATGGCCGGTCATGGAGCCAGATTCATAGCCCAGCCGACGCAGTGCGCCATT
GACTGCGTTCTCACTCATGGGTCTTCCCTTGCCGATCATGCAAGGGAAAACGTACTTAGC
TCGACAGGTCAACGGGTGCAGCTCCCGCAGAATGGCAACGGCCTGCACTGCCAGAGGAAC
GATGTGCGGCTGGCCAGTCTTGGTTGCGGTGAAGCGCCACTGACCTGCATCAAGATCAAT
GTCGTCCCACAGGGCATGGCGTAGTTCGCCAGGACGTACAAACACCAAAGGGGCCAACCG
TAGTGCAGCCTGGACCACAGGCGAGCCCTGATAGCCATGCGTTGCACGCAGCAGACCGGT
GATCAGGGATGGGTCGGTAATGCTGGGGAAGTGCTGCACTTCCGAAGAAGCAAGCGCCCC
TCTTAGATCATCTGCCGGATTGCGATCCGCACGGCCAGTAGCTATGGCGTAGCGGAACAC
CCTTCCAGCTATCCCCCGAGCACGGTGTGCGGTTTTGACAGCACCGCGCGATTCGATCCT
TCGCAGTGCATCCAGCAGCTCCCGTGCAGGTATTGCACCTACAGGAGATCTGCCAAGGTA
CGGATTCAAGTCTCTTTCAACGATGCGTCGCTCATGGCTGATTGATTCAGCAGAGAGCTT
CCCAGCTCGCATGGAAAAGTACTCCGCTGCAACAGCCTCAAACGTGCTGGCACTACTCTC
AACGACTGCCTTCTTCTGTGCCTTGCGATGCTCGCCAGGATCGATGCCACCGGCTAGTAG
CTTGCGTGCTGCGACGTGGCGCTCTCGAGCGACGGCCAGGCTTACATCGGGATAGGTACC
CAGCGACAGCGTATTGCGCTTGCCAGTCACTGGCCGGCGGTAATCCCAGCGCCACCACTT
GGCACCATCAGGGCGCAAGAGCAGGTACAGGCCACCACCATCACGGAGCTTCTGGACGCT
GGCGGAAGGCTTGGTCTTGCGAATAGCGGTATCGGTCAGAGGCATGAAGACGGTAACTGG
CAATGAAGGAGTAGAGATTACCGCCAATGTTACCGACAAAGGACTGTGGATTTGAGTGGA
CTACATAGGACTGAAGTGGACTCAAAGTATCAGCAACATGTTGATATTGCTTAAATGATT
GGACCTTACGAGATCACATAGGACAATCAAATGGCAGCTGTGGCGTCTGCCACACCGACC
TGCACGCCGCCGAGGGCGACTGGCCGGTGAAACCGAACCCGCCGTTCATCCCCGGCCACG
AGGGCGTGGGGCACGTCGTGGCCGTGGGAGGCGGGGTAGGGCACGTCAAGGAAGGCGACA
GGGTCGGCATCCCCTGGTTGTACTCGGCGTGTGGCCATTGCGAACACTGCCTGGGTGGCT
GGGAAACGCTGTGCGAGACGCAGCGCAACACCGGTTACTCGGTCAACGGCGGCTTCGCCG
AGTACGCACTGGCCGATGCCAACTATGTCGGCCTGCTTCCGAAGGAAGTGGGCTTCGTCG
AGATCGCGCCGGTGCTGTGCGCCGGCGTGACCGTCTACAAGGGCCTGAAGGTGACCGACA
CCAAGCCCGGGGACTGGGTGGTGATTTCCGGCATCGGTGGCCTGGGCCACATGGCGGTGC
AGTACGCCCGTGCGATGGGCCTGAACGTGGCTGCGGTGGACGTGGACGACAACAAGCTGG
CATTGGCCCGGCAGCTCGGCGCGCAGATCACCGTGAACGCGCGTACCACCGATCCGGCCG
CATTCCTGAAGAAGGAGATCGGCGGTGCGCACGGCGCTCTGGTCACCGCAGTGTCGCCCA
AGGCGTTCGAACAGGCTCTGGGCATGGTCCGCCGCGGTGGCACCGTGTCGCTCAATGGCC
TGCCGCCCGGCAACTTCCCGCTGGACATCTTCGGCATGGTCCTCAACGGCATCACCGTGC
GCGGCTCGATCGTCGGCACCCGGCTGGACCTGCAGGAGTCACTGCAGTTCGCCGCCGAAG
GCAAGGTCGCAGCCACGGTCAGCACCGACCGCCTGGAGAACATCAACGACGTGTTCGCGC
GCATGCACGCGGGCACCATCGAAGGCCGCGTGGTGCTCGACTTCGCCGCCTGACTGCCTG
TGCATGGCCGCCGCTGCTCCGTACCCCTCTCCCACGGGCACGGCGGCCATGCCGATCCAT
CGGTAGTGCCGACCGCTGGCCGGCAAAACCCCAGTCGGTTCGGTAGTGCCGGCCGCTGGC
CGGCAAACCCCAGTCGGTTCGGTAGTGCCGGCCGCTGGCCGGCAAACCCCAGTCGGTTCG
GTAGTGCCGGCCGCTGGCCGGCAACGCGGGCACTCTGTGGCAGCCGTACAATACGCGCAT
GCCTGGCCTGCTCAAGACCCTGTTCCTGTCCATCGTCGCCCTGATCGGCGGCGTGCTGTC
GCTTGCGCTGGTCAGCAGCGTCGCCGGCTGGCTGCCGCCGTTGCTGGGCCTGTCGCCGGA
CAGCAACAGCGTGCAGCTGGGGTGGGACCTGGCCTTCAGCGTACTCGGTGGCGTCGCCGG
CATTTCCTTCGCCACCTATTACGCGCCGTGCTGGCCGCGTTCACATGGCTTCTCGATCTG
GTCGCTGATCGCGCTGGGCTGTGGCTACGCGATGTGGACGGCGGGTGCGGACTTCCCGTT
CTGGTTCGTCATTTCGCTGTTGGCATCGCTGCCGTTGCAACTGCTGGTCGGTTGGTGGTT
CGGGCGCCGCCCCTCGCGCGATCTGCGCTGAGCGCATGCAGGTAGTGCCGGGGCGGGGGG
GGGGCCCGGGGGGGGGGCGGGGGGGGGGGCCCGCCCCCCGGGCCCCGGTGGGGCCGCGGC
GCCGCCGGGGGGGGCGGGGCGGGCCGCCGGCGGCGCGGGGGGGCGGCGCCGCCCCCCCCC
CCCCCCCCCCCCCCCACTACCGCTTCGGCG
>contig00016 len=81546 cov=32.6 corr=0 origname=NODE_16_length_81546_cov_32.623982_pilon sw=shovill-spades/1.0.4 date=20220914
CTTCTCTTTCTTTTCCGTGGTGGACGCACACGGAAACTGTCCGTGGCCGGGTGGGGGGGG
GGGGGACGGGGGGGTGGCGCCAGGCGGGGGGCGCCCCGCATAAAAAGACCCTCAATAAGC
CGGCCCCCCACACCCCCCCCCCCCCCCCCCCCCGCCCCCAACCCCATGATCGACGAACGC
CGCCCACCACGAGGGGCTGCGCCGTTGGCTGGAAACCTAGACCGGTGCCAGCGCGGTGAA
CGGTGCCCACGGCAGGTTGCGCAACAGCGCGTACCCGGGCAGCACCCAGAGCCAGAACGT
GGGATTGGCCAGTACCCGCATCAGCGGGTCGAGCACGCGTGGGCGGATGCCGGCGATGTT
CAGCAGCATCAACAACAGGAACGGCAGGCTGATGACCAGCAACGGGTTCATCGCCATCGC
GCCGGGCAGGTCGAAGTGGACCAGGGAATACAGGCAGCGCGTGCTGCCACAGCCCGGGCA
GTACAGGCCGGTCAGGGCGTACAGCGGGCAGCTCGGCAGTGGATTGCCGGCGACATACGG
ATTGACGTTGCGCAGCACCACCGTGGCACCCACGGCCAGGCCGGCGGAAGCCAGCAGCGG
TGCCCAGCGGGCGAGTCGGGAACGAGCGGGAAGCGCGGACATGCAACAACGGATCCGGCG
CAGGCGCCGGATCCGTCCAGGCGTATCAGTAGCCGCTGTTGCTCATCGCGCCCATGCCGC
CGAGCACGACGAAGAACAGCACGTACAGCACGACCAGCACGGCCCAGGCAATGGCCGACC
AGATGGCCCACTTCTTGGCCTTGGCGGCGGAGTCCTGGGCGCCGGCGATGTCGCCGGCGG
CCAGCTTGCCGTTGACCTGTGCGGCGTAGACGATCGACACGATGCCGGCCGGCAGGCAGC
AGAACAGGGTGGTCAGGATGGCCCAGACCAGGTTGTTCGGGACCTGCGGAGTAGCGGTAT
TCATGGGTTCAAGCTCCTTGATGGGTGGTGGTGGTGAATCATTGGTCGGAAAGAGCGCCC
AGTACGGCCAAGCCGCCGAACAGCCCGAGCCACAACAGAAACAGGACCGGCAGGGCCACG
GCCGAAGCCACTGCCCACCAGCCCGCCTTGCGCGACGCGCTGTAGGCCCCCGGCAGATCG
CCAGCCGCGCGGCGGCCATCGACCTGGGAGGCATAGACGATCGACACCACGCCCAACGGC
AGGCAGCAGAACAGCGTCGTCAGGATCGCCCAGACCAGATGGTTGGGGATGTAGACCGGA
CGGCTGAGCGGTGGTGGTTGATTCAAAGCGAGACTCCATTCCTTGGTGGCCGGCCTTGGT
GAATCGGCCGAACCTCCCCCCTGTGGGTGCGTAATCTACCGCAACCGGCGTTGCATGTAT
GCGTTTACACGCACGGCATGTCGTGTTCGCCACTGGACGGTGGCGTATGCGGGGGAGGTT
GCCGGGCCTGCCTGTCAGTCCGATTCTGTCAGGCGTGATCGCCGCGCAGGGCCCGCACCT
GGGCTTCCAGCGCCTGGGCGTTGGTGGTGTGGCCGTCCATGGACGGTGCCGCCACTACCT
CGACGGTGGCTCGGAAACGGCGCGGCACCCGCATGCGGCCGAGGCGGCTGTCGCGCCGGC
TCCACATGCTCGACCACATGCCGCGCAGGGCCATCGGCACCACCGGCACCGGCCGCCGTT
CGAGGATCTTCTCGACGCCGGACTTGAACGGGGCGATTGCACCATCCTTGGTCAGTGCGC
CTTCCGGGAAGATGCAGACCAGCTCGCCTTCGGCCAACGCGGCGTCGATGTCATCGAACG
CGCGTTGCATCAGCGCCGGGTCTTCGCGCGCACCGGCGATCGGGATCGCCTTGGCGGTAC
GGAAGATCCAGCGCATCACCGGGATGTTGAAGATCCTGTAGTACATGACGAAGCGCACCG
GACGCGGAATCGTCGCCGACAGGATCAGTGCGTCCATGTAGCTGACATGGTTGCAGACCA
GCAGCGCGGCGCCTTCGTCGGGCACGTTGGCTTCGATGCCGTGCGGGCGCAGCCGGTACA
GGGTGCGCACCATCAGCCAGCTGAGGAAGCGCATCAGGAATTCGGGGACGATGGTGAAGA
TGTAGATCGCCACCAGCGCGTTGGCGATGGCCAGTGCCAGGAACTGCTGCGGGATGGTCC
AGTGCAGCAGCTTGTGCGCGGCCAGCGACAACAGGGCTGCGCCGACGATGAAGCCGGAAT
TCTGGATGTTCAGCGCCGCGAACACGCGCGACATCTGCGCCTTCGGCGTGCGGCTCTGGA
TCAGCGCGAACAATGGCACCACGAAGATACCGGTGAACAGGCCGATGCCGATCAGGTCGA
TGACGATGCGGATGCTGCCGGGCTGCTGCAGGAAGGTGCCGATGGTCAACCCGTGCACCG
TCGCCTCGCCGCTGCGCGCGAAGTACAGGTCGAGCAGGAACGCGGTCATGCCGAACGCAC
CCAGCGGCACCAGGCCGATTTCCACCGTGCGCGCCGACAGCTTCTCGCACAGCAGCGAGC
CAACGCCGGTGCCGACCGAGAACAGGGCCAGGGCGAACAGATACAGTTTGGGTTCGCCGC
CGAGGTTGGCCAACGCGTAGTTGGGCAGCTGCGAGGTCAGCACGGTGCCGACGAACCAGA
ACCAGGACACCCCGAGGATGGCGTTGCGCACCGCCTTCTGCTGCCGTGCCATGCGCAGCA
CGACCCGCGACTCCGGCAGGGGGTTCCAGTTGATCTTCAGGTTCGGATCGCCGGCGTCGA
CCTTGGGGATCAGGCGCGCGGCGATGTTGCCGCAGATGGCTAGAACGATCACCGCTGTGG
CGGCCACGATCGGGCCGTGGCTCCCCGCAAGCAGGAACACCGAGCCGCCGATGATCATGC
CGGACAGGATCGAGATCGAAGTACCCATCTCGACCAGGCCGTTGCCGCCAGTCAGTTCCT
CGGGTTTCAGCACCGAGGGCAGTACCGAGTACTTCACCGGGCCGAACAGGGTCGACTGCA
TGCCGGTACAGAACAGCGCGACCAGCAGGAACGGCAGGTTCTCGGTAACGAAACCGACAG
CCGCCATCGACATGATCACGATCTCCATGGTGGTGGTGATCACGATCAGCCGCGATTTTT
CCAGTTTGTCGGCGATCTGCCCGGCCAGCGCCGAGAACAGGAAGTACGGGAGGATGAAGA
TGGCTGGCGCCAGCGTGGTGTAAAGCGAACGCTGCTCCTCCGAAACGCCCAGATAAAACA
ACAGGCCGATGATCGCCTGCCGGTACACGTTGTCGTTGAACGCACCCAGCGCCTGGACGA
CGAAGAACGGCAGGAAACGGCGCTGGCGCAGCAGGGCGAACTGGTTGTGACCGGACATGG
AACCTCCTTGACCGGCGCAGCCTAGCATTCCTGCCTATCCGCTGTGGGTGCGGACCTGTG
GGTGCGGACCGTTGGTCCGCACACCTGTCGATGGTCTCAGACGATATCGTCGACCACGCC
GCCATCCACGCGCAGTGCTGCACCGGAGGTGGCGGAAGCCTGCGGCGAGGCCAGGTACAC
CACCATGTTGGCCACTTCCTCGACCGTGGCGGTGCGCTGGATCACCGAAGACGGCCGGTG
TGCCATCACGAACTCGCGGCCGATCTGCTCCAGCGGCTTGCCGCTGCGCTGGCGTTCATC
TTCGAACATCGCCGCGAAACCGTCGGACAGGGTCGGGCCGGGCAGCACCGCGTTGACGGT
GACGCCACTGCCGGCCACGCGCTTGGCCAGGCCGCGCGACAGCGACAGCTGCGCGGTCTT
GCTGACACCGTAATGGATCATGTCGGCGGGAATGTTGCGTGCCGATTCGGAGGAGATGAA
CAGCACGCGGCCCCAGCCGGCGTCGACCATCGCCGGCAGCAGTGCCCGCGACAGGCGCAC
GCCGGACATCACGTTGGTCTGCCAGTAGCGCTCCCAGGTGGCGTCTTCGGTTTCGAAGAA
GTCCTCGGGGCCGAAGATGCCGGCGTTGTTGACCAGGATGTCGACCTTGGGCAGGCCGGC
CAGCAGCACATCGACACCGGCTGCATCGGAAAGGTCGGCGGCGACGCCGATCACCTCGGC
ACCTGGAACGGTGGCGAGCAGGCGCTGGCGGGCGCGTTCGACACTGTCGGTGCTGCGGCC
GTTGAGAATGACCCGCGCACCCGCCGCGGCAAGACCCTGGGCGATCGCCAGGCCGATGCC
GGCGGTGGAAGCGGTAACGAGCGCGGTGCGGCCGGCGAGTTCGATCTTCATGGGGGGAGT
CCAGGAGCAGGGGATCACCCAGTATCCGCGCAGGACCGTGATCGGGATGCAGCGCCAGGC
GCAACACACGGTTGCACACGGTGCAGTAGATCCACGCCATGCGTGGATGGACTGCGGGTC
GCGCCAGGCCCTGCCCGGCGCCGGCCTTCAGGTGAGCGTGCGCACCGCCTCATTCGCCGC
CGCCCGCACCTTCGGCAGCATCCGCAGCACCAGCGCCATCTGCGTGCGGATCAACTGCAG
CTTCGCCGGCATCGCCTCGTCGATCTGCTCCAGTTCGGCCGCCACCGCGCGATCAGCGTC
GTTGTCGTCCTCGTTGACCGGCTGCCGTGCGGTCAGGGCCGAGGCCAGCTGCTGCAGCGC
CTTGCGCACGCGCTCACCGGCCGCCAATGCCAGCGGGTCGCCAGCAAAGCTGTCCACTTG
GTCGCGATGCGCGCCCAGCGCCGACAGATGGCCGAGCAGCGTGTTGGACAGCGCCAGGAA
GTGGAAGCCGGCATCCAGGTTGCGGCGCACGTGACCGGGTTCGCGCAGCATGTTCGACAG
CGCGGTGGACAGCGCGGCGTCGGCGTTGTGCATGTCGCGGCGGGCGATGCGGTAGGCCAG
GTCATCGCGCATGCCGCTGCGGTACTGGCCCAGCACCGAATCCAGGTAGCGCGCGGCGGT
ATCCAGCACCCGCGCCAGCACAAGGTGCAGCTGGCGGCCCTGCCAGTCGGGCAGGATCAG
GAACGCGGCGGCAGCGGCAATCGCGCAGCCCAGCAGCGTGTCGACCATGCGCGGCACGAT
CAGCACGAAGCCATCGCCGATCAGGTTGAAGCAGGTCAGGGCCATCACCGTGATCGCCGC
CGATGCCACCAGGTAGCGGTCGGTGCGGGTGAAGAAGAACAGCAGCGCCGACAGCAGCGC
GATCAGCAGTTGCACGTGCAGTTGCGGGAACAACTGCAGCAGCGCCCAGGTGAGCACGAG
GCCCGCCACGGTGCCGACGATGCGCTGCGCCAGGCGTTGGCGGGTGGCGCCGAAGTTGGG
CCGGCACACGAATACGATGGTCAGCAGCACCCACGAGCCGTTCTGCGCATTGAACAGACG
GATCGCGGCGAAACCGGCGATCAGCGCCAATGCCATGCGCAGGCCGTGGCGGAACAGGAC
CGAGCCGGGCGTGAGCTGCTGGCGCACGCGCACGCCCATCTCGCGCAGGGTATGCGGGTT
GCTGTCGCGCAGGCGCGTATCGACATTGTCGAGGCTGGCCTCGGAGCGTTCGGCGTCCAG
CAGGCGGCGTTCGATGCTGCGCAGGTTGTGCACCAGCAGGTCCAGCGAACCCAGCAGTCG
CTGCCACTGCGGGCGCTGCTGGTCGCGCAGGTAGGCCAGCGCATCGGCCAGGTCGCGCCC
GGCCTGCTGGTTGGTTTCGCCATACACGAACGGGCGGCGCAGGCGGATCGCCTCGCCCAG
GCGCGCGCAGGCCTGGCCCTGAAGATCGAGCAGGCGCTGGCAGCGGTACAGCACGTCGCT
GTGGAAGAACGCATCGACCAGGGCGCCGTAAGGGTAGTGCGAGGAACTGGCGCGCTCGTG
GAAATCCTGTGCCATGTAATAGAGGCGCAGGTACAGGCCGGAGTTCACGCCCGGCCGCCC
GGAACGGCCGAAGCGGGCGAGAATCGCGGTCTTGGCCTCGTTCAACGCGCCGACCACGCG
CCGGTTCTGCTCGGCCAGGTCGAGCTGGCGGCGTTGCAGGTCGGCCTCACGTACCGGTTC
GAACAGGGCGGCCTTCAGCTGCAGGTAGCGGCCCAGCTCGATGTAAAGCCGCGCCACGCG
CTCGCGCACCGGTCGGTTGGCGAACAGTGCGGTCCACAGGATCGACAGCAGTCCGTACCA
GACGGCGCCCGCCAGCAGGTGGCTGACCGCTTGCAGCGCGGTGTGCAGGTCGCTGGCACC
GTGCTGCTCCAGCCCGATCATGGTGTAGATCGCCAGCGTTACCGTGGCCTGGGCGATGGA
TGCGTAGCGCTCGCCGAGCGCGCCCAGCAGGGTCAGGCCGAAGGTGGACAGTGCCAGCGC
GCCGATGAAGATCCACGGCCAGGGGAACAGCCAGATCACCGACGCCGCAGCGATGCAGAA
ACACAGCAGCGACAGCGCCACCGCCTTGGTCCGGCCCCACCAGTTGTCGTCGGTCTCGGC
GATGGCGCTGGCGATGATGCCGAGGAAAACGCCGGGCAGGGCGGTCAGCGCATCCAGCTG
CCAGCACACGGCAAGCGCTGCGGTCAGGGCGATGAGCACGCGCAGGCCGTAACTGGCCTT
CTCGTGGGCCCACAGGCGGCTGAGGCGGGATTGGCGGGCGGGCATGCAGGCTCGGCGGAA
GGATCTCCCACCATTATTGCGGGGTGCGCGTGAAATATGGAGGGCGGACCACCGCGGTAG
TGCCGGCCGCTGGCCGGCAGATTTGCCGTACCAAGAAAGCCGGCCAGCGGCCGGCTCTAC
CCTTAGATCCACGCCATGCGTGGATGGGCCGTTCTACGCACGCTGCGCGCGCTTGAGCAG
CTTCGCTTCGCGCTTGCGTGCGCGACGTGCCCGCCAGCGTTCGGCCAGGCACGAGAAGAT
CACGTACAGCGCCGGCGTGCTGAGCAGGGTCAGGCTCTGCGAGAACAGCAGGCCGCCGAT
CATCGCGATGCCCAGCGGGCGGCGCAGTTCGGAGCCTTCGCCCAGGCCGATCGCCAGCGG
CACCGCCGCCAGGATCGCCACCATCGTGGTCATCATGATCGGGCGGAAGCGCACGATGCT
GGCCTCGCGCGCGGCATCGCGCGGTGCCAGGCCATGCTCGCGCTGCGCCACCAGCGCGAA
GTCGATCATCATGATCGCGTTCTTCTTGACGATGCCGATCAACAGCACCAGCGCGATCAT
CGAGATCACCGACAACTCGGTGTTGGTGCCGAACAACGCGAGCAGTGCACCCACGCCCGC
CGCCGGCAGCGTGGACAGGATGGTGACCGGATGGATCAGGCTCTCGTACAGCATGCCCAG
CACCAGGTACACGGTCAGGATCGCGGCAAACACCAGGATCAGCATGTCGCTGGGGTCGGA
GTTGAAGCCGAAGCCCGCATCATCGGCCAGGCGGATGTCACCAGGCATGCGCATGCCGGC
CACGGTCGCGTCGATGATCGCCTTGGCCTCACCCATGCTCACGTTCGGAGCCAGGTTGTA
GCTGAGGTCCATCGTCGTGTACTGGTTCTCGTGGGTGATCTGCGACGGGGCCAGGCCGGG
CATCTGCGTGGCCACCGCGGTGATCGGCACCATGTCGCCGTTGCGCGCACGCACGTACAC
CTCGTCCAGCGCGGCGGGGGTGGCGGTCTGCGAGGGCAGGGCGTTGACCACCACGCTGTA
CTGGTTGATGTCCGAATAGATGGTGGAGATCTGGCGCTGGCCGAACGCACCGTACAGCGC
ACCGTCGATGGCACCCACGGTGATGCCCAGGCGTGCGGCCTTGGCGCGGTCGATCTGGAT
GTTCTGGCGCAGGCCGGCGTTGTCCACGTCGGTACCGACATCGCGCAGCTTGGGGTTCTT
CTTCAGCTCCGCCTGCAGCTTGGGCAGCCATTCCTGCAGCGATGCCAGGTCGTTGCCCTG
CAGCGAGATGCGGTACTGCGCGCCCTGGCTGGAACCGCCGCCATCGTTGCTGGGCAGATC
CTGGATCGCGCGCAGGCGCAGCTGCAGGTCGGGGTAGCGGTCGGCCTTGGCACTCAGCCG
TGCGAGTGCGTGCGCCGTGGTCTCGCGACGGCCATCGCTGCGCGATTTCAGCTCGATGTT
GAACTGTGCGCTGGAGCCCTGGCGGCCGCTGCCCAGGCGCACGCCCACGGTCTTCACCGC
AGGGTCGGCCATCAGCATGTCGGTGATGCGGCGCTGGCGGGCGACCATGTCCTCGAAGGA
CACCGTGGCGCTGGAATTGGCGCGGCCCCAGATCAGGCCGGTGTCCTGCGGCGGGAACGC
GCCCTTTTTCACCGCGCCGAACAGGAAGACGGTGGCGCCGATCAGGATCAGCGGGGTCAG
CGACAGCAGCAGCGCGTGGCGCAGCGAGAAGTCGAGGAACACGGTGTAGACGCGAAGCAT
GCGCTCATGGCCGGCATCCAGCCAGCGGCCGAAGCGCGACGGCGGCGCGCTGTGGTCGTG
TGCGCTGAGGAAGCGGCTGCACAGCGCCGGAGTCAGCGTCAGCGAGACGATCATCGAGAC
CACGATGGCCGCCACCAGGGTGACGGTGAATTCGCGGAAGAACGCACCCATCATGCCGCT
GGCGAACAGGAGCGGGATGAACACCGCCACCAGCGAGGCGGTGATCGAGACGATGGTAAA
GCCGATCTCGCGCGCGCCGGTGAGCGCCGCCTGCATCCGCGGCATGCCTTCGTCGAGGTG
GCGCATGATGTTCTCGATCACCACGATCGCATCGTCGACCACGAAGCCGATCGCGATCAC
CAGCGCCAGCAGGCTCAGGTTGTTCAGGGTGAAGCCCATCACGTACATCACCAGCGCGGC
ACCGGCCAGCGACAGCGGCACGGTCACCGCAGCGATCAGCGTGGGTGCCAGCCGGCGCAG
GAACAGCGCCATGGTCAGCACCACCATCGCCAGGCTGATCAGCAGGGTGATCTGCACTTC
ATGCAGCGACGAGCGGATGGTCGGCGTACGGTCGAAGTACGGCGTCATCGTGGTGCCGGG
CTGCAGGTAATCGCGCAGGGTCGGGATCTGCGCCTTGACCCGGTCCACGGTCTCCACGAT
GTTGGCGCCGGCTCGGGTGAACACGTACATCACCACCGCCGGTTTGTGGTCGAACCACGC
GGCCTGGTAGGCATCCTGCTGGCCGTCGTAGACGTTGGCGATGTCCTTCAGGCGGATCAC
CCGGCCATCGCCCTGGGTCTTGACCACCAGGTCGGCGAAGTCGGCGGCACGCGCCACCGA
GTCGTTGGCGATGATCGCGGTAGTGGTGTTGCCGTCGCTGAGGAAGCCGGTGGGCGAGGT
CACGTTGGCCGCGCGCACGGCGTTGCGCAGGTCGTCGGCGGTCAGGCCGAGCGCGTTCAT
CAGGCGCAGGTTGACGTCCACACGCACCGCCGGCGTCGAAGCGCCAGCGATGTCGACCGA
AGCAACGCCGCTGATCTGGCGGATGCGCTGGGCCAGCAGCGAGTCGGCGACGTTGTACAG
CTCGTCGGCCGACTGCGTCTGCGAGGTCAGCGCGATGGCGATGACCGGGTCGTCGTTCGG
ATTCGCCTTCTGGTACATCGGCGAGCCCATGCCCGAAGGCAGGTCGGCCTGCGCCGAGTT
GATCGCAGTTTGCACGTCCAGCGCGGCCGAATCGATGTTGTGGCCGCTCTGGAAGATCAT
GAACACCAGCGAGCTGCCTTCCGAGCTCGACGAGCGCATGCGGTCGATGCCCGGCAGCTG
GCCGAGGTGGCGCTCCAGCGGCGCGGTGACTGTCGAGGCCATGGTCGCCGCATCCGCGCC
GGACTGGCTGGCGTGCACGAAGATCACCGGGATCTCGATGTTCGGCAGTGCCGATACGCC
CAGGCGCAGGTAGCAGATCAGGCCGACCATGAACAGGCCGATGGCCAGCAGCGCGGTGCC
GATCGGGCGGCGGATGAAGGGGCCGGACAGGTTCATCGTGCGGCCCACCGCAGCAGCGGG
GCGTGGATCATGCCTGCGGCTCCTGCAGCGAACCGTTGCGCAGTGCGCGCTGCTCGCGGC
GGCGCGCCAGCCATTCGGAGAAGCGTTCCATGTACAGGTAGATCACCGGCGTCGTGTACA
GCGTGACCAGCTGCGACAGCAGCAGGCCGCCGACGATGGCGATGCCCAGCGGGCGGCGCA
GCTCCGAGCCGATGCCGGTGCCCAGCGCCAGCGGCAGTGCGCCGAGCATTGCCGCGGCGG
TGGTCATCATGATCGGGCGGAAGCGCAGCAGGCAGGCGCGGCGGATCGCTTCATGCGCGT
TGGCACCGGCGCGACGCGCCTCGATCGCGAAGTCCACCATCATGATGCCGTTCTTCTTGA
CGATGCCGATCAACAGCACGATGCCGACGATGCCGTCCACCGACAGGCTCAGCCCGCACA
GCATCAGCGCCAGCAGCGCGCCGACGCCGGCCGGTGGCAGCGTGGAGATGATCGTGATCG
GGTGGATGTAGCTCTCGTAGAGCACGCCGAGCACGATGTAGATCACCACCAGCGAGGCCA
GCAGCAGCCACACCACATCGGTCTGGCTGCCGGTGAATTCGGCGGCCTTGCCGATGAACT
CGGCATGCAGGTGTGCCGACATGTCCAGGCTGTCCTTGGTTTCCTGGATCACACGCACCG
CTTCGGACAGCGAATAGCCCGGCGCCACGTTGAACGAGACCGTTACCGCCGGCAGCTGCT
GCTGGTGGCTGACCACCAGCGGCGCACTGCTGACCTTGCCTTCAGCCAGCGCCGACAGCG
GGATGATGTTGCCGGCGCCGACGGTGATGCCGGTGTTCTGCGCGCCGATGCCGGTGGCGG
TGGACGAGTTGGACGATGTGACCTGGCCGAAGCTGGTGGCATTGGTGCCGGTCAGCGCGC
CGGCGCCGTTGGAAGCCACGGCCAGCTGTTCCATCAGCGCGGTGCTGGTACGGAACTCCG
GCGCCACTTCCAGCACAACCCGATACTGGTTGAGTTCGGTGAAGATGGTCGAGATCTGGC
GCTGGCCGAAGGCATCGTAGAGCGTGTCGTCGATGGTCTGCATCGGCACGCCCAGCACAC
TGGCCTTGTCGCGGTCGATGTTCAGTTCAAGCGCGCGGCCCTGGTTGGACAGGTTGTTGT
CCACGTCGGCCAGTTCCGGGCGCTTGCGCAGCGCTTCGGTCAGGCGCGTGGCCTGCGTGG
CCACCGTTGCCGAATCCACGTCCGACAGCGAGTACTGGTACTCGGTGGCGGCCACGCGGG
TGTCCAGGGTCACGTCCTGCACCGGCTTCAGGTACAGCGCCACGCCCGGGATTCCGGCCA
CCGCCTTCTGCAGGCGCGGCAGGATCTCATCCAGGCCATCACGCTGGCTGCGCTCCTTCA
GCACGATCGACAGCTGGCCCTGGTTGAGCGTGGGGTTCATGCTGCCGGCACCGATGAATG
CCGACACGCCGGTCACGTCCGGATCCTGGCGCAGGGCTTCGGCGACCTGCCTGGTGCGCT
GTTCCATCTGCGGGAAAGCGATGTTCTGGTCGGCCTGCACCACGCCGGTGATCAGGCCGG
TGTCCTGCTCGGGCAGCAGCCCCTTGGGAATCAGCACGTACAGCAGCACGGTCAATACCA
GCGCGCCACCGGCCACGGCCAGGGTCAGGCGCTGGTGGCCCAGCACCCAGTCCAGGCTGT
GCTCGTACAGGCCGACGGTGCGCGTCCACAGGTTCTGTTTGCCGGCCGCCGCTGCGCGCT
CATGCGCATCCTCGCCCTCGGGCAGGGCGTCGGGCTTGAGCAGGTAGGCGCACATCATCG
GGGTCAGCGTCAGCGAGATCAGCATCGACAGCACAACGGCGATGCTCAGCACCCAGGCGA
ACTCGTGGAACAGGCGGCCGGTGACGCCAGGCATCAGCAGCAGCGGCAGGAACACCGCCA
CCAGCGAGACCGTCAGCGACAGCACGGTGAAGCCGATCTGGCGCGCGCCGATCTCGGCCG
CTTCCTTGCCACTCTTGCCCTGCTCGATGTAACGCACGATGTTCTCGATCATCACGATCG
CATCGTCGACCACGAAGCCGGTGGCCACCACCAGCGCCATCAGCGAGAGGTTGTCCAGCG
ACATGCCGGCAAAGGCCATCACCGCGAAGGTGCCGGCCAGCGACAGCGGCACCGCCACCG
AGGGAATGATCGTGGCCCACAGCCGGCGCAGGAATACGAAGATCACCGCCACCACCAGGC
CGATGGTGAGGATCAGGGTGAACTGCACTTCGTGCACCGAGGCGCGGATGGTCTCGGTGC
GGTCGTTGAAGATCTCCAGGTGCACGTCGGCCGGCAGCACGCCCTGCAGCTGCGGCAGGA
TCGCGCGGATGCGCTCGACGGTCTGCACGATGTTGGCGCCCGGCTGGCGGCGCACTTCCA
GCAGCACCGCCGGCTTGCCATCGGCCCAGGCCGCCAGCTGGTCGTTCTCCACGCCGTCGA
CCACCTCGGCCACGTCGGACAGCCGCACCGGGCGGCCGTTCTTGTAGCTGATGATGGTGT
CGCGGTACTCGGCGGCGCTGGCCAGCTGGTCGTTGGTGCCGATGCTGTAGGACTGGGTCT
TGCCGTTCAACGAGCCCTTGGGCGCATTGACGTTGGCCTGGGTGAGCGCGCTGCGCAGCT
GTTCCAGGGTCAGGCCCATGTTCGACAGCTGCGCCGGATTGACCTGGATGCGCACGGCCG
GGCGCACGTTGCCGGCAATCGAGACCAGGCCGACGCCCTGCACCTGCGACAGGCGCTGGG
CCAGGATCGAGTCGGCGTAATTGTTGACGTCGCGCAGCGGGCGCGTGTCAGAGGTCAGTT
TCAGGGTGACGATGGCCGCGTCGGCCGGGTTCACCCGGTTGTAGACCGGCTGGTAGGGCA
GCGACGAGGGCAGGGTGGCCTGGCGGATCGCCGCCTGCACGTCCTGCGCGGCGATGTCGA
TGTCGCGGTCCATCGAGAACTGCAGGATGATCGTGGACAAGCCAGCCGACGAGTCGGAGG
TCATCAGCTCCAGCCCGGAGATCTGCCCGAACTGGCGCTCCAGTGGCGTGGTGACCAGCG
AGGCCATGGTGGTGGCGTTTGCGCCGGGGTACTGGGTGGTGACCACCAGGCTGGGCGCAT
CGATTTCCGGCAGCGCCGATACCGGCAGCTTGCGGTAACCGAGGATGCCCAGCAGCAACA
GGCCCGCCATCAACAGCGAGGTAGCGATCGGGCGGCGGATGAAGATCGTCGAAAAGCCCA
CGGACTGATCCTTGCTGGCACTTCAATGTCGGCGCCGGCGGGTCCGCCGGCGCGAGGGAG
AACCGTGGCCTGCGCTCAGCGCGGACCGCCACCGCGACGGCCACCGCCGCCACCGTTCTT
CTGTTCGGCCGCCTTCAGCTCGGCCTCGGTCGGTGCGGCCGGGGTTTCGCCCGGCTTCAG
TGCGGTGACCTTGCTGCCCGGCTTCAGGCGGAACTGGCCTTCACTGACCACCCGCTCGCC
GCCCTTCAGGCCTTCGGCGATCTGCACCTGGCTGTCGCCCACTTCCACGCCGCTGCGCAC
GGTCTGCATCTTCACCGTGTTGTCGCCCTGCACGACGTAGACGTACTCGCCATCCGGCCC
ACGCAGCACGGCCTGGGTCGGAATGACCACGCCGCCGGCAATCGTGCGCAGCTGCATGCG
CACGTTGACGAACTGGCCCGGCCACAGGCCGTTGTCGGTGTTGTCGAACAGCGCGCGCGC
CTTGAAGGTGCCGCTGTCGGCACTGATCAGGTTGTCGACCACGTCCAGCTTGCCGTCGCC
GGACAGCACGTGCGAGTCGGCGCGGTCCAGTGCCGCCACCGGCACCGCGCCGGTGGCCTG
CGCCTGGCGCACGTCGCCGAGCTGGCGTTCGGGCAGGTTGAACAGGACGTGGATCGGGTG
GATCTGGGTCAGGGTGACCAGCGCGGTGCCGGCGTTGACCACGTTGCCCGCGTCGACCGC
GCGGATGCCGGCGATGCCGGTGATCGGTGCGGTGACCCTGGTGTACTGCAGCTGCACCTG
TGCCGAGCGCATGCTGGCTTCGTTCGCCGCGACTGCGCTTTCGTACTGTGCCACTTGGTT
TCGTTGTGTATCCAGATCGGCCTTGGCGACGAACTGGCGGTACTCCGGCGCATTGGAGCG
CTGGTAGTTGGAGCGCGCGGTGGCCAGCAGCGCCTCGTTCTGGCGCTTGGCTGCCGCGGC
CTGGTCGTAGCTGGCCTGGGCGGTGCGTGGATCGATCACTGCCAGCACGTCGCCCTTCTT
CACTTCCTGGCCTTCGCGGAAGTTCAGGCTCATCAGCTGGCCACCGACCTGCGGGCTGAC
GGTGACGGTGTTCATTGCCGTCACGGTACCCAGTGCGCTGGCATACACCGGTACGTCCTG
GTGCGTGGCCTCGACCACGGTCACCGGCACCGGGCCGGCATCCGGGTCTTCGCCACCTTG
GCGTGCTCCCGCTGCCGGCTTTCCAGCCTTGTCCTTGCCCCCGCCGATGACGCGCAGGCC
GACCACGGCCAGCACCAGAACCGCCACGACCAGCAGCACGATCTTCCAAACACGTGACAT
TACGAGGACTCCAAGAGGGCTGGACGGGGCGCGGCCCCGGTTGGCAATGCGCAAAGCATA
CCTGTGCCACATCACGTTTCCTGCATGACGGATGGGACGGGCGCTAAGACCGGATCCGGC
CGCGGAGGTTCCCGTGGCGGCGGTGTTGCCCTACATTCAGCTGGACCCCTCTTGCTGTGG
AGATTGCGATGCGCCGTTCGCTGCTGCTGTCCGCCCTGCTGCTGACCCTGCCGGCCGTTG
CCCACGCCCAGGACGGGCAACGCCCCGAAGTGACCGCCGCTGCCCAGCGCCTGCAGGCCA
AGGTGGTTGAATGGCGCCGCGACTTCCATCAGCACCCGGAACTGTCCAACCGCGAGGCGC
GCACCTCGGCCGAGGTCGCCAAGCGCCTGCGTGCGATGGGCTTGAAGCCGAAGACCGGCA
TCGCCCACCACGGCGTGGTGGCGATCATCGAAGGCGGCAAGCCCGGCCCGAAGATCGCGC
TGCGTGCGGACATGGACGCGCTGCCGGTAACCGAACAGACCGGGCTGCCGTTCGCCTCCA
AGGCCACCGACCAGTACCGCGGCCAGACCGTGGGCGTGATGCATGCCTGCGGCCATGACG
CGCACACCGCCACCCTGCTGGGCGTGGCCGAAGCGCTGGTGTCGATGAAGAAGGACCTGC
CGGGCCAGGTGATGCTGATCTTCCAGCCGGCCGAGGAAGGCGCACCGCCGCCGGAAGAGG
GCGGTGCCGCGCTGATGCTGAAGGAAGGCCTGTTCGCCGACTTCAAGCCGGAGGCGGTGT
TTGGCCTGCATGTGTTCTCCAGCGTGCAGGCCGGTCAGATCGCCGTGCGTGGCGGTCCGC
TGATGGCAGCCTCGGACCGCTTCGGCATCAAGGTGATCGGTCGCCAGACGCACGGCTCGG
CACCGTGGAACGGTGTCGACCCGATCGTGGCCACGGCCGATCTGGTCGGTACCGCGCAGA
CCATCGTCAGCCGCCGCGCCAACCTCTCCAAGCAACCGGCGGTGCTGACCTTCGGTGCGA
TCAACGGCGGCATCCGCTACAACATCATTCCGGACGAGGTGGAGATGGTCGGCACCATCC
GCACCTTCGACGAGGGCATGCGCCAGCAGATCTTCGCCGACTTGCGCAACGTGGCCGAAC
ACACCGCCGCCGCGCACGGTGCGAAGGCGGTGACCGACATCTACGAATCGGAGGGCAACC
CGGCCACGGTGAACGACCCGGCGCTGACCGCGAAGATGCTGCCGAGCCTGCAGGCGGTGG
TGGGCAAGGACAACGTCTACGAGCCACCGCTGCAGATGGGCGCGGAGGATTTCTCGCTGT
ACGCGAAGGAAGTGCCGGGGATGTTCTTCTTCGTTGGTTCCACCAGCGTGGGCATCGACC
CGGCGACGGCGCCCGCCAATCATTCGCCGAAGTTCCTGCTGGATGAGAAGGCGCTGGATG
TCGGACTGCGCGCGCTGCTGCAGGTGAGCCTGGATTACCTGCACGGTGCCGGCACGCCTG
CGGGGTGAGGGTTTCCGGCAGGGCTTGCAGCCCTGCACCCGCCTAAATCAACGTCAACGT
CAAAAGCGGGCATTCCGTGGGATGGCGGGGTGGGTCCGGTTGAGGGGGACGCCGTAAACC
CGTCCATGGGGGCTTGGCCGCGGCATCCATGCCGCGGACACCCCCTCAACCGGACCCACC
CCGCCTTCGACAGTTTCCCGGGGCTGTTGGTGCCCGCTGCTGTTGGTGGGTGCCGACCGT
TGGTCGGCACGGCGGACGTCATGAACGTCTGAAGGATCGGCTTTTGATCTTGATTTTTCT
GATCTTTCCCGTGGTGGCGCGGGAAATTGTCCATGGCCGGGAGGGTGGGTTGGCTGGGGG
CGTGAGCCGCATGGATGCGGCGACCGAGCTTACATGGACGTACTTGCAGCGGCCCCCAGC
CAACCCACCCTCCCGGCCGACCCCGAGATCGTGCCTGAACCACCACGGAGGGGCTCCGCC
GTTGGCCGGCCCGGCCGAAGGCCCGCCGTCCGCGCGATACAATGCCCCCCATGAACACCC
CACAGGATTCCAGCCTCGGTCGCGAGGTCAGTTACCCGTCGCAGTACGATCCCGGCCTGC
TGTTTCCCATCCCCCGCAGCGGCGCCCGCGCCGAGATCGGCCTCGATGACGCCGCGCTGC
CGTTCGTCGGCCATGACCGCTGGCACGCCTTCGAGCTGAGCTGGCTCGACCCGCGTGGCA
AGCCGCAGGTGGCCGTGGCCACCGTGCAGGTGCCGTGCACCTCGCCGCGGCTGATCGAAT
CGAAGTCGTTCAAGCTGTACCTCAACTCCCTCAACAGCACCCGCATCGACAGCGCCGAGG
CACTGCGCGTGCGCATCGTGGCGGATCTGTCGGATTGTGCCGGTGCGCCGGTCCAGGTCG
AGTTCGGGCTGCCGGGCCTGCGCGAGACGCCGCTCGGTGAATCCATCGACGGGCTGGAGC
TGGAGATCGACTGCTACGGCCCGCCGCAGGCGGACTTTCTCTCGGCCAATGCCGGTGAGG
TGGTGGAGGAGACCCTGGTTTCGGCACTGCTGAAGTCCAACTGCCCGGTCACCGGCCAGC
CGGACTGGGCGACGGTCAGCCTGCGTTACCGCGGGCCGAAGATCGATCGTGCCGGCCTGC
TGCGCTATCTGGTCAGCTACCGCGAGCACGCCGAGTTCCACGAGCAGTGCGTTGAGCGGA
TCTTCAGCGAGGTGTCTGCGCGCTGCCAGCCGCAATGGCTGGAAGTGGAGGCGCGCTATA
CCCGCCGTGGTGGCCTGGACATCAACCCGTGGCGCGCCAGTCCCGGCATTGCCGCCCCGG
CCGCGACCTACCGCGAACTGCGCCAGTAACCGCCGCAGGCGGTTGCCCGTTGTGCCGGGC
CATGCCCGGCGAACACCGGCCAGCGGCCGGCACTACCATGATTCGCAGGCGGTTACGGGT
AGTGCCGGCCGCTGGCCGGCAATCGGCCAAGGCCGGATCCCCCTGGCACAGCCGGCCAGC
GGCCGGCACTACCGGGCACCGTCTCTCCCGATTGTTCAGCCGCCCCCGGGGGCGGCTTCA
CATCTGCACCATCCCCATTTAACAACCGCCATGGCACCGTGCGAGCCACGTAGTCATGCA
GACGGGAGTTGTGGATGAGTACCGAGAAGAAAGCCGATTTCTCCGGCGTCAGCGCCAGCG
TCGACAGTACCGCCGAGCAGGTGCCGAAGGCGGACTTCTCCGGCGTGAGCGCTTCGGTGG
ACAGCACCGCCGAGATCGTCAGCGGCGGCACCTATACCGTGCAGAAGGGTGACTCGCTGT
CGAAGATCGCCAAGCAGCATCTGGGCGACGCCAACGCCTGGAAGAAGATCTTCGAAGCCA
ATCGCGATGTGCTTGACGACCCGGACAAGATCTTCCCGGGCCAGACCCTGAAACTGCCGC
CGAAGTAAGCCGGCGATCAAACGCCGTCCGACAATCCCTGGGAGGAACCCCGAATGATCA
AGACCACCCCGCTCCAGACCGCCCTGATCGCCGCCCTGCTGGGCAGCGTTGCCTTGGTCG
GTTGCAAGAAGAAGGAAGAGTCAACCGACACCAATGCGGCTCCGGCCGCCACGGCTCCGG
CCGAGCCGGCAGCGCCGGCACCGATGACCGGTGCACCGCCGCCGATGGCGGAAGCTGCCG
CGGTCAGCGTTTCCACCGTCACCGTGGGCAAGACCGCTGCCGCCGACAAATCGGTCGCCC
CGGCTGCACTGTTCTCGCCGAAGGATGATGTCATCGTCTCGGTCAAGACCGATGGCGCCG
CCAACAACGTCAATGTCGGTGCCAAGCTGACCTTCCAGGACGGCCAGGTGGCCGGCGAAC
AGACCGCGACCCTGAATGCCAGCGGCGCGGAGACCACCAACGTCACGTTCAAGAATGCAA
AGGGCTGGCCGGCCGGCAAGTACCGCGCCGAGGTCACGGTCGATGGCAAGGCGGCTGGAA
CGCCGCAGGAGTTCGAGGTCAAGTAAGTCCTGCCGACTCTCTCCCGGCAGGACTCACGAT
GGACGCAGCCGCAAGGCTGCGTCCTTTTTTATTGGCCGGTGGCTGGCTTCATCCATGCAT
GGCGTGGATCCACTGACGGCGGCGTTCGCGCAGATCCACGCCGCGCGTGGATGGATCACA
GCGTTGCCGCCGTGCAGTACCGCCGCGTATGGCGCGGCTTTGCCCCGCGCGGCTGAAAAC
GCGACAATGCAGGGGTTTCCCCGCCGCGCGCCCACCCTGACGGCGACGGGGGAAAGCGAC
ACGGTTGCACGTGGCCCGGCGCTGGCGCCGGCCTTCCCCTGAGCATTGCTACAGAGTCCA
AGTCCCCCATGTCCAAGATCCTCTACACGCTGACCGACGAAGCACCGTTCCTGGCGACCC
AGTCGCTGCTGCCGATCGTCGACGCCTACACCGCCACTGCCGGCATCGTGGTGGAAACCC
GTGACATCTCGCTGTCCGGCCGCATCCTGTCGCAGTTCCCGGAACTGCTGTCCGACGCGC
AGAAGGTCAGCGACGACCTGGCCGAGCTGGGCCAGCTGGCGACCACCCCGGACGCCAACA
TCATCAAGCTGCCGAACATCTCCGCCTCGGTGCCGCAGTTGAAGGCGGCCATCAAGGAAC
TGCAGGACCAGGGCTATGCGCTGCCGGATTACCCGGAAACCCCGGCAGACGACCAGCAGC
GCGACTACAAGGCGCGCTACGACAAGGTCAAGGGCAGTGCGGTGAACCCGGTTCTGCGCG
AAGGCAACTCCGACCGTCGTGCACCGCTGTCGGTGAAGAACTACGCGCGCAAGCACCCAC
ACCGCATGGGCGCCTGGGCGTCGGATTCGAAGTCGCACGTCGCGCACATGGCCGCCGGCG
ATTTCTACGGCAGCGAGAAGTCGGCCACCCTGGCCAACGCCGGTGCGCTGAAGATCACCT
TCCACGGCAAGGACGGCAGCGCCGTCGTGCTGAAGGAAAAGACCACGGTCAAGGCCGGCG
AGATCGTCGATGCCGCCGTCATGAGCCGCAAGGCGCTGGCCGCGTTCATCGGTGAGCAGA
TCGCCGATGCCAAGGCCCAGGGCGTGCTGTTCTCGCTGCACCTGAAGGCGACCATGATGA
AGGTCTCCGACCCGATCATGTTCGGTGTGGCGGTCAACGAGTTCTACAAGGACGTGCTGG
CCAAGCACGCCGACGTGCTCAAGCAGGCCGGTTTCGATGCCAACAACGGCATCGGTGACC
TGGCCGCGCGCCTGCCGTCGCTGCCCGAAGCCACCCGCGCCGCGATCGAAGCGGACCTGG
CCGCCGAGTACGCGCAGCGTCCGGGCGTGGCCATGGTCAATTCGGACAAGGGCATCACCA
ACCTGCACGTGCCGAGCGACGTGATCGTCGACGCCTCGATGCCGGCGATGATCCGCGACT
CGGGCAAGATGTGGAACGCCGAAGGCAAGCTGCAGGACACCAAGGCGGTCATTCCGGACC
GCTGCTACGCCGGCGTGTACCAGGCCGTCATCGACGACTGCAAGGCGCACGGCGCCTTCG
ACCCGGCCACCATGGGTTCGGTGCCGAACGTCGGCCTGATGGCGCAGAAGGCCGAAGAGT
ACGGTTCGCACGACAAGACCTTCCAGATCGCCGCCGACGGCGTGGTCAAGGTCACCGACG
ATGCCGGCAACGTGGTGTTCGAACACGCCGTGGAAGCCGGTGACATCTGGCGCATGTGCC
AGACCAAGGACGCGCCGATCCAGGACTGGGTCAAGCTGGCCGTCGAACGCGCCCGCCTGA
GCAGCACCCCGGCCGTGTTCTGGCTGGATGCCGCCCGCGCCCACGACGCGCAGGTCATCG
CCAAGGTCGAGCAGTACCTGAAGAACCACGACACCACCGGCCTGGACATCCGCATCCTGC
CGCCGGTGGAAGCCACCGCGTTCTCGCTGGACCGCATCCGCAAGGGCGAGGACACCATCT
CGGTGACCGGCAACGTGCTGCGCGACTACCTGACCGACCTGTTCCCGATCATGGAGCTGG
GCACCAGCGCCAAGATGCTGTCGATCGTGCCGCTGATGGCCGGTGGCGGCCTGTTCGAGA
CCGGCGCCGGTGGTTCGGCCCCGAAGCACGTGCAGCAGTTCGTCGAAGAGGACTACCTGC
GCTGGGATTCGCTGGGTGAGTTCCTGGCCCTGGCCGCGTCGCTGGAACACCTGGGCAACC
GCTACGACAACGCCGCCGCCCGCGTGCTGGCCAAGGCGCTGGACGAAGCCAACGGCCAGT
TCCTGGACAACGACAAGTCGCCGTCGCGCAAGCTGGGTGGCATCGACAACCGTGGCAGCC
ACTTCTACATCGCGCTGTACTGGGCGCAGGCGCTGGCCGCACAGGACGAAGATGCGGCAC
TGAAGGCACGCTTCGCACCGCTGGCCAAGGCACTGACCGACAACGAGCAGAAGATCGTCG
AAGAGCTGATCGCGGTGCAGGGCAAGGCCGTGGACATCGGCGGCTACTACCGCCCGGACG
TCGCCAAGGCGAGCAAGGCGATGCGCCCGAGCGCGACCTTCAACGCCGCGCTGGAGCAGC
TGCGCGGCTGATCATCGCCGTTCGGTCGTGACACCGGAACCCGCGCTTCGGCGCGGGTTT
CTTTTGGGCTCCGGGTCAGAACCCTTTTGCCATGCAAAAGGGATCTCACCCCATTCGACC
CGCGTCCAGAACCGTGATTCCCGTCGGCTGTCGGAATGTCGTCAACGAGGCATGAAACTT
GCCCGCGATGGCCGTCGCAGAACTGATCGGACACCGTCTGCAACCGCCCTCGATCTGAGC
AGTCGATCACGACGGCTGCCGCTGGCGATGCCCTAGCCTTGGCGACGCGAGGCCACCGGG
GAGGTGGCCGCACGGGGAACACGGATGGCACGCGTGCTGGTAGTGGGAACCGACATCCAG
GGCGAGCAGGCCCTGCTGCAGCGGCTGCGCGTGGCATCGGCCCTGCCGGACGGCCAGATC
CGCCGCAGCCAGGACCTGGACGATTGCGACCTGCTGGTCATCCGCGATACGCCGGCGCTG
CGCAACGCGGCCCAGCGCATGCGCCAGCAGCGTCCGCGACTGCAGTGCTGGATCGAAGAC
ATCGGCGGCCAGCTGCGTGATGGCGACGGGCACCAGGACGTGCTTGATGACAGTGCCATC
GGTCGCGCGCTGCGTCGCATGCAGTTGGCAGTGGAGCCCTTGGCCATGCACGCACCCGCA
CCGATCCGCCTGGCTGATGGTGCGCATGCCATCACCCGTCTGCTGCGCGAGCGGCTGCCG
CTGCGACAGGGCCAGGCCCTGTTGAGTGATGCGGGCGAGCCTCTGCTGCTGATGGACCTG
GAGCATGACCAGGCCGTGCTGCTGCAGGAACCGGCTACGGCCCTGGTGGAGCGTTTGGCC
GATGCCTTCGAACGCCTGCAGCTGGATGCGCTGACACCCGCACGCCTGCATGGCCTGGCC
GGCGAACGGCCACGCCAGCCACTGCGGCCGCTGCTGTGGCAATGGGCGCAACGCAGCCGC
CATTGGCAGGCACTGGACGAACGCCTGCGCGGTGCTTCGGTAAAGCTGCTGCGCTGGCCC
GACTTCCGTGTGCTGGGCCATGACCATGATGGCTTCCGCCTGTGCTCGCTGCTGCTCAAG
CGCGCGTGCACGGTGGACGAGTGCGCGATGTTGCTTGATCTGCCGCCTGCGGCCGTGCGT
GATTTCATCCATGCCGCTTACCTGTGCGGTTACGCGCAGCTGCAGGCAGCACCGGCGGTA
CCGCTGGCGGAACGCGCTGCCGGCGCTGACAACGGCCTGCTCGCCCGCCTGTGGCGTCAC
CTGCGTGGGAGCGAACGCAATGCGTGAGCACAAGGTGGTGGTGCTGGGCGGCATGGGCAG
TGGCAAGTCGACCCTGGTGCGCAGCATCGCAGCCGGCGCGGTGGTCGACACCGACGTGGC
CAACAGCGACCGCCTCGGTGCCGACAAGGCCTCCACCACGGTCGCCCTGGACTATGCGGA
TATCGACCTGCCCAATGGCGAGCGGCTGCGCCTGTATGGCACGCCGGGCCAGCAGCGCTT
CGATTTCCTCTGGCCGATCCTGCTGCAGGGCGCCCGCGGCGCCGTGCTGCTGCTGGATGC
GCGGCGCGCGGGCGTGGTTGCCGAACTGGAGGATTATCTGCAGGTGTTGCGGCCGTTCGC
ATCGTCATTGGCGCTGGTGGTGGCCGTCACCCATCTCGACCAGGCACCGCACGCCGCGCT
GGATGAGTGGCTCGCACGTGCGAGCCTCGATGATCAACCGCTGCCTTTGCTGGCGGTGGA
TGCCCGCGACCGCGAACAGGGATTGCTGCTGATGGATGTATTGATGGGCGAGATGGAAGC
GCACGCACTGGTGGCCGCGCATGGCTGACGGACAGGTGGCGCTACTGCCCGACGCCGGCC
AGCGTGAGCGCCTGCAGCCCTTGCTGCGAGACCTGCAGCAGCGGGTGGAAGGCATACGCA
CGGTGGTGCTGGCCAGTGTGGATGGCTTCGCCCTGGTCAGTGCCGGTGCCGAAGGGCGCG
GTGAACGCCTGGCAGCGATGACCAGCGCGATGCTGGCGCTGGCTGCAGCAGTGGGGCGCG
AACTGGTGCTTGGGGATCTGCAGACGCTGATGCTGGAAGCCGCGGGCGGCAAGGTGCTGA
TGCTGGCGATCCAGGCCGAGGGACGCGCACCGCTGCTGCTGATGGCGGCTTGCGACCAGC
GCAGCGTGATCGGCCAGGTGCTGTGGCAGAGCAGGGAATGTGGCCAGGCGATCCTGGCCG
AACTCGGCGGATCGTGAGCCCGGCCGCAGGGGAACGAGGGGCTCGAACCAACATCGACAA
GGGGTGCGACGTGGCTGGACTGAATGAATCGTTGAACGCATTGATGGGCATCGACGGCGC
GCAGGCAGTGGCGCTGGTCGACTATGAAAGCGGCATGCTGCTGGGCGAAGCCGGTGCCGG
CATGGACATGGAAGTGGCCGCCGCCGGCAACACCGAAGTGATCCGTGCCAAGATGAAGAC
CGCCGCATCGCTGAACCTCAACGACAGCATCGAGGACATCCTGATCTCGTTGGGCAAGGC
GTACCACATCATGCGCCCAGTGGCGAAGAAGAAGGGCCTGTTCTTCTACATCGTGCTGGA
CCGTACCAGGTCCAACCTGGCATTGGCGCGGCGCAAGGTGCAGGACGTGGAAGCCGAACT
GGCGATCTGAGCCAGTAGTGCCGGCTGCTGGCCGGCATCTGCATCGATTCATCGACGGTC
CAGGTGCTGCCGGCCAGCGGCCGGCACTACCTTCGCGCTCGACGGCATCGCACACGCCAG
CGTATGGTGAAGCCGGTCCTCCCGGGTGAGCCATGCATGTCCAGGCCTGACATCGCTGCC
GAGCTGGCACCGCGCATCGCGGTAGCCATCCGCGACGGTTTCGAGCAGTACCACGCCCGC
TTTGCGGCGATCACCGCGCGGGCGCGGCAGCGCTTCGAGCAGCGCGACTGGGCCGGCGCC
CGGCAGGATGCGGTCGAGCGCATCGCCCTGTACGACCTGTGCATCGCCGAGCAGATGGAT
GCGCTGCGCCGCCTCGCCGGTGACGCGATCGGCGAGCGCGCGCTGTGGTTGCGGGTGCAC
GCCCGCTACAGCGCGCTGCTGCAGGGCCTGATCGACGCGGAGCTGTACAAGACCTTCTAC
AACACGTTGTCGCGACGCCTGTTCGCTACCCGCGGCGTGGACCCGGCGCTGGAGTTCATC
GCCTTCGATGTCGAACCCTCCGATGCCATCACCCACCCGGTGGCGCGGCATACCTACGCG
GTTTCGCCGACGCGGCCGGTGGAGGCGCTGCAGCGGGTGCTGGCCGACTATCGCTTCGAT
ATCCCCTATGCGCACCAGCTGCGCTGCGCCGCGGCCATCGCGGTGCGCCTGCAGGATGAC
CTGGCCCACTGGGGCGATACGCCGGTACGCAGCATCGAGCTGCTCGACACGGTGTTCTAC
CGCGAGCGCCGCGCTTACCTGGTTGGCCGCGTGTTCGGCGAGCACCGGTTCTCGCCGTGC
GTGATTGCCCTGGTGAACGACGAGCGTGGCCTGCGCGCCGATGCGGTGCTGACCCGGCGC
CGGGACGTGGCCCACCTGTTCGGCGTGTCACGCAGCTATTTCCAGGCCAACCTGGCCACG
GTCGGTGATGCGGTGGTGTTCCTGCGCAGTCTGCTGCCGGGCAAGCCCATCGATGAGATC
TACACCGTGCTGGGCCGCGCCAAGCAGGGCAAGACCGAGCGCTACCGCACCTTCTTCCGT
CATTTCAACGAGCACCCGCAGGAGCGGCTGGTGCATGCCGAGGGCACGCCGGGCATGGTC
ATGGCGGTGTTCACCCTGCCCAGTTACCCGCTGGTGTTCAAGCTGATCCGCGACCGTTTC
GCGTGGCCCAAGGCGATGTCGCGGCAGCAGGTGGAAGAGAAGTACGCGCTGGTGTTCAAC
CTCGATCGTGTCGGCCGCCTGCTCGATGCGCAGCCCTATCGTCATCTGCGCTTCCCGCGC
GAGCGCTTTGCGCCGGCCCTGCTGGATGAACTGCTGCAGCAGTGCGCGCAGAGCGTACGC
ATCGATGGCGATGAGGTTGAAGTCGCACTGTGCTATGTGCAGCGTCGTTTTCGTCCCTTG
AATCTCTACCTGCGCGAGCAGGGCGGGGAGGCGGTGCGGGCGGCGGTGCTCGACTATGCG
CAGGCGATCACCGACATGGCGCGCAACAACATCTTCCCCGGTGACATGCTGCCGAAGAAT
TTCGGCGTATCACGGCATGGCCGGGCCGTATTCTACGACTACGACGAGCTGTGCCTGGTC
AGCGACTGCGTGTTCCGCGCCTGGCCGCAGCCGCGTACGCCGGAGGAAGCGATGTCCGAC
GAGCCATGGTTCCATGTGGGTCCGCGCGACGTGTTTCCCGAGCGCTTCGGCCCGTTCATG
GGCCTGCCCGCTGCAGAGCTGGCAGCGGTGCGCGAGCACTACCGGCACCTGTTCGACCCG
GGCTGGTGGCAGGGCCTGCAGGAACGTTTCGCCCGCGGTGACTATCCGGACACGCCGCCC
TATGCTGGCGGGCACCGGTTGGCGTGAGCCAGCTGTCATGGGTGTTGGGACTGAGGTACT
CTCGCCATTCATCACCAAGGATCCGGCAATGATGCGTCCCCCCCTGTTTCTCGCTCTCGC
GTTGGCCGTTGGTGCCGGCACCCCACTGTTCGCCGGCGATGCCAGCGCACAGACCACGCG
CGCGGTGCGTGCCACCGCGGAGATGAGCATGGTGCTCTCTGGCCATATCGAGGTCACGCC
CGAGGGCGCGGTCAGTTCGTTGGTACTGGACCAGAAGTCGATGCTGTCTCCGAGCATCGC
GTCCTTCGTGGAGGGCACCATCGGTGGCTGGCGCTTCGAACCCACCCTGCGCGATGGCAT
GGCGGTGGCGGCACGTGCGCCATTGCGGGTGCGCCTGCGGGGCAAGGCCATGGCCGATGG
TGGCTACGAAGTCAGCATGACCAGCGTCAACTTCAGCGAGTACGATGAGAAAGCCACAGA
TTCGGTGACCCAAGGTCGCATGGCGCCCCCGCGTTATCCGGAAGAGGTCTATCGGAGTGG
CGGCCAAGGCGAAGTGCTGCTGGTGGTCAGGATCGCGCGTGACGGCACGGTGGCCGATGT
CGTTGCCGAGCAGGTGAACATGACCGTAGTCGGACGCGAGCGCACCCTTGCCAAGATGCG
CGAAATCCTGGCCAGGGCCGCCGTCAGCAGTGCCCGCAAGTGGACGTTCAACCCACCGAC
CACCGGCGAAGCCAGCACCCGCGACAGCTGGACGGTACGCATACCGGTCAATTTCGGCCT
GAACGATGATCCCAATGGAGCGGAGCGCTATGGCCGCTGGCGTGCCTTCATCCCGGGCCC
ACGGCAGGCCGTGCCGTGGCGGAAGGCAGATGCGATCGAGCAGGCCGGCAGCGACCTGCT
GCCCGAGGGCGGCATCTACATGGTGGACGGCGCCAAGCGCGGCCTGCGCCTGCTGACGCC
GCTGGAGCAGGGCTGACGATCACTGCGGAGCCGGCCCGCCCGGCTCCGCGTCAATCGGCG
TAGGGGTAGACCACCACCCGGTTGCGGCCCTGTTCCTTGGCCAGGTACAGCGCCTTGTCG
GCCAGCCGCAGTGCCTGCTCGGCATCGACATGGAAACTGGGGAAGTGGGCCACGCCCAGC
GAGACGGTGATGGTGCCGACCGGTTCAAACGGATGGTCGGCAATGTGCTGGCGCAGACGC
TCGCCAGCCTGTCGCGCTGACTCGGCGCTGATGCCCGGCAACAGCAGCAGGAACTCCTCG
CCACCGGCGCGGCAGAGGATGTCGCTGTCGCGCGAGTAGCGGCGCATCTGGTTGGCGATG
TGGACGATGGCAGCGTCGCCGACGTCATGGCCGTGGTTGTCATTGATCGATTTGAAGCGA
TCGATGTCCAGCGCCAGGATCGCGAACGGGATGCCCTGTACCTGCAGGGCATCCAGCGCC
TGCTGCAGGCCGCGGCGGTTGAGAAGACTGGTCAGCGGATCGGTGCGGCTGGCGCGGTTG
AGCGTGCCGATGCGGTCCTGCAGCGCATTGAAGCTGTGCAGTACCGCCTGCTTGAGCTGG
GCGACCTCGAAGTACCACGCGCGGATGCCGCTGACGTGGCTGATCGCATTGCCAGTGTCT
TCGCCGCCCTGCACGTTGCGTGCGAGCTGCCACAGCGGCATCGAGATGCGACGGGCGAAC
CACCAGGTGATCAGCAGCGACAGCAGGCCCAGCGGGATTGCGTTCCAGATTACCGCAGTC
ATCAACCGCGACAGCGGCTGCAGCGTGGCCTCGGTCGGGCGCTGGGCGATGATGCCCCAG
CCGGTGGCCGCCACCGGCGCATAGCCGGCCAGCATCGAAACGCCCAGGTTGTTGCGCACC
TGCTGCGCGCCACGCTCGCCGCGCACCACGGCCTTTACTGCGGGGTTGCCGACCACGTAG
TCGCCCACCCGCTTGCCATCGGCGTGGTACAGCAGGCGGCCATGGCGATCGACCACGTAC
AGGTAGGAACCATCACGGTAGTAGTGCTTGCCCAGCAGCGTGTGCAGTGCGCTGCGCTGG
CGCAGGTACAGGGTGCCGCTGACGTAACCACGGTAGTGGCCCTGGCGATCGAAGATCGGG
TGCGACAGCGAGACCAGCAGCTTGCCGGTGGCCGACTGGTACGGGTCGCTGATCATCGGC
TGGCGCGCGGCCAGCGCGGCATTGTTGCCGACGCTGTGCAGTACTTCGCCCTGCAGCTGC
AGGGTCTGCGGCGAGGTGGCGATCACCAGGCCGTCGGCATCCACCACCAGCGAAGAGTTG
AAGCTGTTGGTCTGCAGCTGCAGGCGGCTGGCTTCGTCCTGGGCCTGTGCCGGGTCGAGG
TTGCCCTGGCCGAGCCGCGTGGCGGCGTAGGCCAGTTCCTGCTGGGCAGCCAGCAGGAAG
TTCTGGGTCGTTTCGGCCAGTTTGGTTGCGTAGACGCGGTTGGCCTCCAGGGTGTTGCCG
ACCAGCTGGTCGCGCTGCACCCGGTAGCTGGCCAGCAGGGTGTTGGCCAGCGCGATGATG
GCGCTGAGCAGGGCCAGGGCGAGGATCAGCTTGCCCAGGTTGAGGCGGGGAGACAGCGTT
CGCATGCGTCGACGGATCCGGCAGGAGGCTGGACCCGACCGGTTCTCCGGAAGGGGCGAC
AGCGGGAATCGGTGGCCAGGCCCTCGGGGCCGGGCAGGGCATCGGGCGGATTATCGCCAA
AACCGGGCGGCGGTGAAGTGAAGTGGGTCGCCCTGCAGGCAAAAAAAAACCTGCCGCAGC
GAGCGGCAGGTTCTTTTCGATGCAATGCCGTGGATCAGCGCTTCATCGAACCGAAGAACT
CGTCGTTGGACTTGGTGTTCTTCATCTTGTCCAGCAGGAACTCCATCGCGGCCATTTCAT
CCATCGGATGCAGCAGCTTGCGCAGGATCCAGATCTTCTGCAGCAGTTCCGGTTCGATCA
GCAGGTCTTCGCGGCGGGTGCCGGAACGGTTGATGTCGATGGCCGGGAACACGCGCTTTT
CAGCGATGCGACGGCTCAGGTGCACTTCGCTGTTGCCGGTGCCCTTGAACTCTTCGTAGA
TCACCTCGTCCATCTTCGAGCCGGTGTCGACCAGCGCGGTGGCGATGATGGTCAGGCTGC
CGCCTTCTTCCACGTTGCGCGCGGCACCGAAGAAGCGCTTCGGGCGGTGCAGGGCGTTGG
CGTCCACGCCACCGGTCAGCACCTTGCCCGAGCTCGGCACCACGTTGTTGTAGGCGCGGG
CCAGGCGGGTGATCGAGTCGAGCAGGATCACCACGTCCTTCTTGTGCTCGACCAGGCGCT
TGGCGCGCTCGATGACCATTTCGGCCACCTGCACGTGGCGCGCGGCCGGTTCGTCGAAGG
TCGAGCTGATGACCTCGCCGCGCACGGTGCGCTGCATTTCGGTCACTTCTTCCGGGCGCT
CGTCGATCAGCAGCACGATCAGGTGCACGTCCGGGTGGTTGGTGGTGATGGCGGTGGCGA
CCTGCTGCATCATCATGGTCTTGCCGGCCTTCGGCTGCGACACGATGAGCGAGCGCTGGC
CCTTGCCCTGCGGCGCCATCAGGTCGAGGATGCGGCCGGTGATGTCTTCCGACGAACCGT
TGCCGCGCTCCAGGGTGAAGCGGCGGCGCGGGAACAGGGCGGTCAGGTTCTCGAACAGCA
CCTTGTTCTTCGACGCTTCGATCGGCTCGCCGTTGATGGTGTCGACGATGTTCAGCGCGA
AGTAGCGCTCGCCGTCCTTCGGGAAGCGGATGCGGCCGGAGATATGGTCGCCGGTGCGCA
GGTTGAAGCGGCGGATCTGGCTGGGCGAGATATAGGTGTCGTCCGGGCCGGCCAGGTAGC
TGGCTTCGGCCGCGCGCAGGAAGCCGAAGCCGTCCGGCAGGATTTCCAGCACGCCGTCGG
CGGCGACGCCGTCACCGTGGCGGGTCAGTACCTTCAGCAGGGCGAAGATCACATCCTGCT
TGCGGGCGCGTGCCACGCCTTCGGAGATCTGCAGCTGCTCGGCGATTTCCAGCAGCTTCT
GTGCCGGCATGCGCTTGAGGTCGCTCAGCGAATAGACCGGGAAGCCTTCCGGCACGTTGG
CGTGCGGACGCGGCACGAAGGGCTGCTGCTCGCCGCCGTCGTTGGGCATGCCGTCGTCGC
GGAAGCGGTTGTTGTTGCGGTCACGGTCGCGGCGGTTGCGGAAGCGGTCACGGCGGTTGC
CCTGGCCTTGCCCCTGGCCCTGCTGGCCGTTCTGGTTGTACGGGTTCTGGCCCTGGTTCT
GGCCACCGCCCTGGTGGTTCTGCTGCCGCGGCTGGCCGGATTCGCGACCCTCACCACCTT
CGCCACCGCCACTGCTGGCAGGGGCCTCGGCGGCGGGCGCGCTCGGTGCGGGGGCCGGTG
CCTCGGGCGCGGCGGCCAGCGGCAGGGTCGGCTGCGCCGGAGCGGCGCTGGTTTCGGCGG
CTGCCGGGGCGGCGGCCTTGCTCACGCGGGGCTTGCGCACGCGCTTTTCGGCGGGCGCAT
CGGCGCTGCCGGTTTCGGAAGTGTTATCGGACAAGAGCGTTATTCCTCGCTTGAAGGTGC
GAGCGCCCGGCTGGGGCGGCGAACGTTGGGAATGGGTCTGGAAGAAACTGCGTCCAGAGG
GTGCGGCACGCGAACGCGGCCGGATGTGCCGACACTATCATCGGCCTGCGGCGCCGTGCA
AGGGCTGCCGGGAACAGCATTCATCATGGACGCAGGGCGTCCGCCGGCAGCCGCGGGTGG
CGGCTGCCGGAAAACAGCAGGATCAGGCCAGGGCCTTGTCCAGCAGGCCGGCCAGCTGGG
CCTTGCCCACCGCACCGATCTGCTCGCCGACCTTCTCGCCGTCCTTGAACACGACCAGGT
ACGGGATCGAACGCACGTGGTACTTGGCGGCCAGCGCACGATTGTGGTCGACGTTGACCT
TGGCGATCTTGGCGCGGCCCTGGTAGGCATCGGCCAGTTCGTCCAGCGCCGGGGCGATCA
TCTTGCACGGGCCACACCATTCGGCCCAGAAATCGACCAGCACCGGTTCCTTGGAATTCA
GCACTGCGCTATCAAAGTCGGCGTCGCCGACATGTACAACCTTGTCGCTCATCTTGGTTT
CTCGTCTTGGATTGCACCCGGCCATGCCGGAGGTGGGTGAACTGGGCCATGCCCGGTGGC
GCGACCCTCGTCGTTGCCTCGCGGCGCACTGCCGCGGTGCGTTCGGCGGGATGCCTGGAC
GCTCACGGCCGGCAGTGTACCCCTATCGCAGGGCGGGGACAGGCGCCGGCTGGAACCCAG
CGTATCGTGATCGCTTCGAAGCCCGGTATGTGTCGGATTTCACTGTCTTCCCGAAGATGG
GGATGGCAGCGGGCGACACCAGCGGGACCGGCGGGGTCGTTCAAGTCCCGTGTGGCTGGA
TGAAGGCGCGCCGTCTCTCCAGCTGGTGAGACAGGGCATTCCGGTTTGCCGGCCCGAGTG
CGTTAAACTGGGCCATTGTGCGGCGCGCGGACCGGGTGGTCCCAGCCTGCCAACCCGCCG
CAGGGGCCGCAGTTTGCGACGGTGCCCCTAGACGATGAAGTGCCAGCCGCCCCACGGGCC
GGCGGCCATACCAAGACGGACTCATGAGCGACAAACCGCTGACCGATTTGACCTTTTCCT
CCTTCGAGCTGCACCCGGCCCTGCAGGCCGGCCTTGAAGGAGCCGGATTCACCCGCTGCA
CCCCGATCCAGGCGCTGACCCTGCCGGTCGCGCTGCCCGGCGGTGATGTCGCCGGCCAGG
CCCAGACCGGCACCGGCAAGACCCTGGCCTTCCTGGTCGCTGTCGTGAACCGCCTGCTGA
CGCGTCCGGCGCTGGCCGATCGCAAGCCGGAAGATCCGCGTGCGCTGATCCTCGCCCCGA
CCCGCGAGCTGGCCATCCAGATCCACAAGGATGCGGTGAAGTTCGGTTCCGACCTGGGCC
TGCGCTTCGCCCTGGTCTACGGCGGCGTGGATTACGACAAGCAGCGCGAGCTGCTGCAGC
AGGGCGTGGACGTGATCATCGCCACCCCGGGCCGCCTGATCGACTACGTCAAGCAGCACA
AGGTGGTGTCGCTGCACGCCTGCGAGATCTGCGTGCTGGACGAAGCCGACCGCATGTTCG
ACCTGGGCTTCATCAAGGACATCCGCTTCCTGCTGCGCCGCATGCCGGAGCGCACCACCC
GCCAGACCCTGCTGTTCAGTGCCACCCTCAGCCACCGCGTGCTGGAGCTGGCCTACGAGC
ACATGAACGAGCCGCAGAAGCTGGTGGTCGAAGCCGAGACCATCACCGCCGCGCGCGTGC
GCCAGCGCATCTACTTCCCGGCCGACGACGAGAAGATCCCGCTGCTGCTGGGCCTGCTGT
CGCGCAGCGAAGGCGCGCGCACCATGGTCTTCGTCAACACCAAGGTGTTCGTCGAGCGCG
TGGCGCGTTCGCTGGAAAAGGCCGGCTACCGTGTCGGCGTGCTGTCCGGCGACGTGCCGC
AGAAGAAGCGCGAGAGCCTGCTCAACCGCTTCCAGAAGGGCCAGCTGGAAATCCTGGTGG
CCACCGACGTGGCTGCGCGCGGCCTGCACATCGACGGCATCAAGTACGTCTACAACTACG
ACCTGCCGTTCGACGCCGAAGACTACGTGCATCGCATCGGCCGCACCGCGCGCCTGGGTG
AAGAGGGCGACGCGATCAGCTTCGCCTGCGAGCGCTACGCCATGGGCCTGCCGGACATCG
AGGCCTACATCGAGCAGAAGATTCCGTCCGAGCCGGTCACCAAGGAACTGCTGACCCCGC
TGCCGCGCCCGGAACGCCCGGCACCGGCTGCAGGCGAGGAAGGCGAGGACAACGAAAGCG
TCGGCCAGATCTTCCGCGAAGCGCGCGAAGCCCGCGCCGCCGAGGAAGAGCGTCGGGGCG
GTGGCCGCAGTGGCGGCCGTTCCGGCGGTGGTGGTGGTGGCCGTGGTGGCCGTGACGGTG
AGCGCAGCGGCGAACGCCGTTCGCGTGGCCCGCGCAAGCCACGCGCGGAACGCGAGCAGG
GCGCTGCCGCGCCGGCCGCCGGTGCCGAAGGCGCCGCTGCCCAGGCCCCGCGTCCGCCGC
GTCCCCCGCGTGCCGAAGGCGCACCGGAAGGTGCGGTGGACGGCGAGCACAAGCCGCGCA
AGCGCCGCCGCCGTCGCCACGGTCGTCCGGTCGAGGGTGCCGAGGGCGTGCAGAACGCCG
CCGGCAATGGCGCCAGCCCGGTCACGCCGGTGCAGGTGGTGGCCAAGCCGGTGCGCACGG
CTGCTGATACCGGCGATTCGTTCCTGACCCGCATCGGCCGCAAGATCCGCCGGATGCTGT
CGGGCAGCTGATCGGCGCTGCCGATCAGCGGGTAGCACCCGACCGTTGGTCGGGTGGCTT
CAAGGGCGTGCCGGCCAACGGTCGGCACCCACCCTGGCCGGCAGTTGTGTGGGTTGCCGG
CCAGCGGCCGGCACTACCGATCGTGTGACCGTCTCCACGACGTCGCGCCGGTCCTGCATA
ATCGGGGCATGAGTGTCCTGCGCTTCGACAATGTCAGCAAACAGTACGCCGGTGGCCACC
AGGCACTGACCGATGTCAGCTTCGAGGTCGCGCCGGGCGAGATGCTGTTCGTCACCGGCC
ATTCCGGTGCGGGCAAAAGCACCCTGCTCAAGTTGATTCATCTGGACGAGCGGCCCAGCC
GTGGCGCGGTGGTGTTCGACGAGCGCAACCTGCTGAAGGTGCGTGGCGGCGATGTGCCCC
GCCACCGTCGCGCGGTGGGTGCGGTCTACCAGGACCACCGCCTGTTGATGGACCGCTCGA
TCGCCGAGAACGTGGCGCTGCCGCTGATCCTGCGCGGCACCCGCCGTGGCGACATCAGCA
AGCGCGTGCGCTCGGTGCTGGAACGGATGGGCCTGGGCCACCGCGAGAAGGCGCTGCCCT
CGCAGCTGTCGGCCGGTGAGCAGCAGCGCGTTGGCATCGCCCGCGCCATCGTCGGTGAGC
CCAAGCTGCTGGTGGCCGATGAGCCGACCGGCAACCTCGACCCGACCCTGGCGGCGGAGA
TCATGGCCCTGTTCGCCGAGCTGCCCGCGCGCGGCACCAGCGTGCTGGTGGTGAGCCACG
ACCTGCCGCTGCTGCGCCGCATGCGCAAGCGCGTGCTGATCCTCGACCACGGCCGGCTGG
TGGATGACATCTCGCCGCAGGACCTGGCGGAGTAACCCATGGCGAAGAACGAAAACAGCG
AAGCCGCCGCCCCCTCGCGCGTGGGCGTCTGGTTCCAGCACCACGCGCACAGCGTGGTGT
TCAGCCTCGGCCGCGCCTGCCGCAAGCCGTGGGCGACCCTGCTGACGGTGATGGTCATGG
CGCTGGCGCTGGCCCTGCCGCTGGGCCTGTCGATCGCGCTGGACAACCTCAAGCAGTTCG
CCGGCAGCGTGCAGCAGTCGCGCGACATCAATGTGTTCCTGAAGGGCAACGTCGATGGCC
CCGGCGCGCTGCGCCTGGCCGGCCAGCTGCGCGACCGCGATGACGTGGCCGAAGTGATCG
TGCGTACGCCCGAGCAGGGCCTGCAGGAACTGCGCGACGCCGGCCTCGGCGAGGCGATCG
ACGCACTCAATGACAACCCGCTGCCCTCGCTGCTGGTGATCACCCCCGGCCAGGGCAAGG
ACGACGCGCGCCTGGCACGCGCGCTGGAGAGCCTGCCCGAGGCCGACCTGGTGCAGCACG
ATGCACTGTGGCGCCAGCGCCTGGATGCCTGGCTGGCGTTCGGCGCGCGGCTGGTGCAGG
TGCTGTCGGTCCTGCTCGGCGTCGGTGCCGCGCTGGTGGTCGGCAACACCGTGCGCCTGG
ACATCCAGGCCCGCCGCGAAGAGATCGGCGTGCTGCAGCTGCTCGGCGCCAGTGATGGTT
TCATCCGCCGCCCGTTCCTGTACCTGGGTGCGTGGTATGGCCTGGGCGCCGGCGCGGTTG
CGCTGGCCCTGATCGGCGCCGCCGGTGCCGCGCTGCGCGTGCCGCTGGCCGAACTCTCGC
GCAGCTACGGCAGCCCGTTCGTGCTGCACGGCCTGGACCTGCTGCACGGTGGCCTGGTCC
TGCTCGGCACGCTGCTGCTGGGCTGGCTGGGTGCGTGGCTGGTCACCGGCCACTTCCTGC
GCCAGACCCGACCGACCGACACCTGAGACCGGCATGCAACCGCAAGCGCTGAAGCACCTT
GAAGGGCCCGCGACGCGGGTGATGGTGGTCGATGGCTCGAAGCTGGTCCGCAAGCTGATC
GCCGACGTCCTGCAGCGCGACCTGCCGGGCGTGGAGGTGATCGGCTGCGACAGCATCGAG
GATGCGCAGCAGGCGCTGGCGCAGGGCCCGGTGGACCTGGTGACCACCTCGCTGACCCTG
CGTGATGGCGACGGCCTGGCGCTGGCGCGGATGGTCCGCGAAGCGGCCGGCCAGGCCTAT
GTGCCTGTGATCGTGGTGTCCGGCGATGCCCAGCAGCATCTGGAGCAGCGTCGCTTCACC
GAGTACGTCACCGACTATTTCGACAAGGCGCTGGGCCACGAGGCGCTGGCGACCTTCATC
CGCGGCTATGTGCAGCCGCAGACCATTCCCGGCGCGACCATCCTCTACATCGAGGACAGC
CGCGTGGTGGCCGAGGCCACCAAGCGCATGCTCGAACGCCAGCAGTTGAACGTGCTGCAC
GTGGTCAGCGCCGAAGAGGCGTTCACCCTGCTCACCGCCGAGTCGCTGGGCCGCAGCCGC
CACCGCATCGACCTGGTGCTGACCGACGTCACCCTGAAGGGCGAACTGAGCGGCCGCGAC
GTGGTGCAGCGCGTGCGCGTGGACTTCGGCTACGGCAAGCGCCGCCTGCCGGTGCTGGTG
ATGACCGGCGACGGCAACCCGCACAACCAGACCGGGCTGCTGCAGTCCGGCGCCAACGAC
CTGGTACTCAAGCCGATCGAAGAACGGCTGCTGGTCACCAAGGTGCTGTTCCAGCTGCGC
CTGGCCCGGTTGAACGATGGACCCCTGATTCGATGAAGTGGTGCAATGATTGATGAAGTA
GCGGACACCCCGACGATCCAGCTGGAACCGAGCTGGAAGCAGCATGTCGGCGATTACCTC
CTGCAGCCGCAGATGCGCGAGCTGTCCAGCTTCCTGCGCCAGCGCAAGGCCAGTGGCGCG
GCGGTATTCCCGCCCGGCCCGCAGATCTTCGCCGCGTTCGACGCCACGCCATTCGAGCAG
GTGAAGGTGGTGATCCTCGGCCAGGACCCGTACCACGGCCGTGGCCAGGCGCATGGCCTG
AGTTTCTCGGTGCCGCCGGGCGTGCCGGTGCCGCCGTCGCTGCTGAACATCTACAAGGAG
ATCGAGAGCGATCTCGGTATCCCGCGCCCGGACCACGGCTGCCTGATCCCGTGGGCGCAA
CGCGGCGTGCTGCTGCTCAATGCCGTGCTGACGGTGGAGGAGGGCAAGGCCGGCGCACAC
CAGGGCCGTGGCTGGGAGGGCTTCACCGATCACGTGGTGGACGTGCTCAACCGCGAACGC
GAAGGCTTGGTGTTCATGCTCTGGGGTGCCTACGCGCAGCAGAAGGGCAAGGTCATTGAT
ACCCGTCGCCATCGCGTTCTGAAGGCCCCGCATCCGTCGCCGCTGTCGGCCCATCGTGGC
TTCCTCGGCTGCCGCCATTTCTCGATGGCCAACGAGTACCTGCAGCGTCGCGGCCAGGCC
CCGATCGACTGGTCGCTGCCGCCGCGCTCGGTGCTCTGAGCGCCGGCTGGCGGCCGGGCC
TGAACGCCGGACAACGTTCCCTGGCCTGAATGGGCCTCCAGAACGGCCCGTTCAGCTCCG
CTTGACCGGAATCGGCCGGTTCCCGGCAGGTAATTGCTTGAATTCCAAGGGATTGTGAAT
CCCGAAAAGCACGCTCGCCACTGTCATCAAATCGCGCTACGGTAGGGCTCTGTTTGGGAC
CAGTGTTGCATCAATAGGATGCTGGAACTTTTTCCTCCTTTAGCAGTCCAAATCCCGGAC
TGCTAAGATGGGTGCCTATGAGCCAGAACACCTCTGCTGCCCTTGTGGCAAACAATCTCC
CGATTCCCAGTGCGCTCGGTTCGCTGGACGCCTACATCGGTGCCGTGCACCAGATCCCGG
TGCTGTCGGTCGATGACGAACAGGACCTGGCCCGTCGCTTCCGCGACGGCAACGATCTGG
ACGCCGCCCGCGAGCTGGTGCACTCGCACCTGCGCTTCGTGGTGCACGTGGCCCGCGGTT
ACAACGGCTACGGCCTTGCCCTGGGCGATCTGATCCAGGAAGGCAACATCGGCCTGATGA
AGGCGGTCAAGCGCTTCGACCCGGACATGGGCGTGCGCCTGGTCTCCTTCGCCGTGCACT
GGATCCGTGCAGAGATGCACGAGTTCATCCTGAAGAACTGGCGCATCGTGAAGGTCGCCA
CCACCAAGGCGCAGCGCAAGCTGTTCTTCAACCTGCGCAAGTCGAAGACGCGCCTGGGCT
GGATGAACGCGGCGGAAGTGAGCGCGGTGGCCAAGGACCTGAAGGTGTCCGAGCGCGAGG
TCATGGAAATGGAGTCGCGCCTGTCCGGCCGCGATATCGGTTTCGACGCGCCGACCGACG
AGGACAACGAACACGCACCGCCGTCGCCGGCTGCGTTCCTGGTTGCCGATGACGAAGACC
CGTCGATGGCCTACGAGCGCGAGGACAGCGAAGACAACCAGATGCAGCTGCTGCGCGAAG
GCCTGGCGGAACTGGATGCCCGCTCGCGCGACATCATCCGCCGTCGCTGGCTGGACGCCG
ACAGCAAGGTGACGCTGCAGGAGCTGGCCGACGAGTACGGCGTGTCGGCCGAGCGCATCC
GCCAGGTTGAGGCGAACGCGCTGAAGAAGATGAAGGCGCTGTTCACCGCGTAAGCGGGAA
GGCGTTGGAATGAAGAAGGCCCGGCGGTGATGCCGGGCCTTTTTGTTTTTGGAGCGCATC
CACGCATGGCGTGGATCAATCCTGACGCCAGGGCGGCAGCTGCGCCGACCGGAGCATGCG
CTGGACGCTGATTTTCACGCCGTACCACTCGGTGGCACGGTATGATCATGTCACGTGTCT
TCCGCACCCGAAGCTTCAACCGCAGTACACGACGTTCTTCACTGACCGATAGAGCCTTGT
GCCGCGCGGTGGTGGAAATGCGTCAAGGACTGATTGATGCAGACATAGGGGGCGGCCTTC
TCAAAAAGCGAGTTGCGCTGCCGGGCCGCGGAAAGCGCGGTAGCGCCCGCGTTATTGTCG
CAACCAAGGTGGGGCGCTACTGGTTCTTTCTCTTCTGCTACGAGAAGAGCGCGCGCGCGA
CCATCAGTAGTGCGGAACGGGATGCCCTTCAGCTGTATGCGTCTGAGTTCTTGGGAATGA
GCCCTGCACAGTTGGACAGGGCAGTTATCTGCGGAGAACTGCGGGAGATTTGCCATGACA
AAGACGGTTGAACATAGACGTGCAAAGAGTGCGATCCTCGATGCGGTGCATGAAGGCGCG
GCGGGCCTTTACGCCAGCGGCTTCATCGACAAGCGGCGCATGAGCATGTACGAGGCGCTT
TGTCTGGAGCCTGTGCCCGAATACAGCAGCGCCCAGATCCGTGCACTTCGCACGTCGTTG
AAACTTAGCCAGCCGGTGTTCGCAGGTGTGCTCAACACCAGCGTTTCGACGGTCCGTAGC
TGGGAACAGGGCGAGAAGAAGCCGAGCGGGCCGTCGCTGAAGCTTTTGAACCTGATTGAT
CGGAAGGGTCTCGAAGCAGTCCTGTAAAGCAAAGGCCCGGCAATGCCGGGCCTTTGCTTT
ACCGTGGTATTCAATCCGCGCCATGCATGGAAGCGGGGGTGTGCCTCACCCCTCGCGTGC
GATCGCGCGCCAGCCGATGTCGTTGCGGTGGAACTCGTTGGCCCAGGTCACCTTGGCCAC
CCCGGCATAGGCAGTGGCCTGCGCGTCGCGCACGCTGTCGCCCAGTGCGGCCACGCACAG
CACGCGACCGCCGGCACTGACCACGTGGCCCTGCGCGTCCAATGCAGTCCCCGCATGGAA
CACCTTGGCACTGGCCGGCACGTCGTCCAGGCCGGAAATCACGTCACCGGTGATCGGCGC
TTCCGGGTACGGCCTGGCCGCCAGCACCACGCCCAGCGACGGGCGCACGTCCCACTGCGC
TTCGACCTGGTCCAGGCGGCCATCGATGGCCGCTTCCACCAGCTCGACCAGGTCCGACTG
CAGGCGCAGCATCACCGGCTGCGTTTCCGGGTCGCCAAAGCGCACGTTGAATTCGATCAC
CTTCGGCGCGCCACTGGCATCGATCATCAGGCCGGCGTAGAGGAAGCCGGTGAACGGGAT
GCCGTCGGCGATCATGCCCTGCACGGTGGGGTTCACCACCTCGCGCATCACCCGTGCATG
CACCTCCGGCGTCACCACCGGGGCCGGCGAATAGGCGCCCATGCCGCCGGTGTTCGGGCC
GGTATCGCCGTCGCCGACGCGCTTGTGGTCCTGCGAGGTGGCCATCGGCAGCGCATGCAC
GCCGTCCACCATCGAAATGAAGCTGGCTTCCTCGCCGTCGAGGAATTCCTCGATCACCAC
GCGCGCACCGGCATCGCCGAACGCGTTGCCCGAGAGCATGTCACGTACCGCGTCCTCGGC
TTCGGCCATGGTCATCGCCACGATCACGCCCTTGCCGGCGGCCAGGCCATCGGCCTTGAC
CACGATCGGCGCGCCCTTCTCGCGGATGTAGGCCAGGGCGGCGTCCACGTCGGTGTGCAC
GGCGTAGAACGCGGTGGGGATGTTGTGGCGGGCCAGGAAGTCCTTGGCGTAGGCCTTGCT
GCCTTCCAGCTGCGCGGCGGCGGCGGTCGGCCCGAAGATGCGCAGGCCGGCGGCGCGGAA
GCGGTCTACCACGCCGGCCACCAGCGGTACTTCAGGGCCGACCACGGTCAGTGCCACGCC
TTCGGCCTGGGCCAGCGCCAGCAGACCGTCGATGTCGGTGACTTTCACCGCCACGTTGCG
GCACTTGTCTTCGCTGGCGGTGCCGGCGTTGCCGGGTGCCACGATCACTTCGGTGACACG
GGAGGACTGGGCCAGCTTCCATGCCAGGGCGTGTTCGCGGCCGCCAGAGCCGATGACGAG
GATCTTCATGGGACAGGGTTCTCGGGTACGGAAGAGAAAAGCCGGGCAGGGCCCGGCTTC
GTGATGCGGATCAGTGGCGGAAGTGGCGCACGCCGGTGAACACCATCGCCAGGCCATGTT
CGTCGGCGGCGGCGATCACTTCGGCATCGCGCATCGAACCGCCCGGCTGGATGACCGCCT
TGATGCCGGCGGCGGCAGCGGCATCGATGCCGTCGCGGAACGGGAAGAACGCATCGGAGG
CCATCACCGAACCTTCGACCACCAGGCTCGCGTCGGCGGCCTTGATGCTGGCGATGCGGG
CCGAGTAAACGCGGCTCATCTGGCCGGCACCGACACCGATGGTGCGGTTGTCCTTGGCAT
AGACGATCGCGTTGGACTTCACGAACTTGGCCACCTTCCAGGCGAACAGCAGGTCGGTGA
ACTGCTTGTCGGTCGGCGCCAGCTTGCTGACCACCTTCAGCTCGTCGCGGGTCATGCCGC
GGTTGTCCGAGGACTGCAGCAACAGGCCCGAGCCCACGCGCTTGCTGTCGAAGTTGTTCA
GGCCATCACCATGCGGGATGCGCAGCACGCGCACGTTGGCCTTCTTCTGCGCGTATTCCA
GCGCGGCCGGCTCGTAGTCTGGGGCAATCAGCACTTCCACGAACTGGCGGTCCAGGATCA
CCTTGGCAGTGGCGGCGTCCAGCGGCTTGTTGAAGGCGATGATGCCGCCGAAGGCGCTGG
TCGGGTCGGTGGCGTAGGCCAGCTCGTAGGCATCGCCGTTGCCGGCACCGACGGCCACGC
CACACGGGTTGGCGTGCTTGACGATGGCGCAGGCCGGTGCATCGAACTGGCGCACGCATT
CCCACGCCGCGTCGGCATCGGCCAGGTTGTTGTAGCTCAGTTCCTTGCCCTGCAGCTGCT
GGAAGGTGGCCAGCGTGCCCGGCACCGGGTACAGGTCGCGGTAGAACGCGCCGCTCTGGT
GCGGGTTCTCGCCGTAGCGCAGATCCATCACCTTCACGAAGGTGGAGTTCATCTGTGCCG
GGTACTCGGCACGCACCGGCACGGCGGCGTCGGTGGCGGTGACCGCCGACAGGTAGTTGC
TGATCGCCGCATCGTATTGGGCGACGCGGTTGAACGCGGCCACCGAGAACGCGAAGCGGG
TGGCGGCCGACAGTTGGCCGTCGTTGGCCGCCAGCGAGGCCAGCAGTTCGGCGTACTGCG
ACGGGTCGGTGGCCACCGCCACGCGGGCGAAGTTCTTGGCCGCCGAACGCAGCATGGCCG
GGCCGCCGATGTCGATGTTCTCGACCGCGTCGGCCAGGGTGCAGTCGGCCTTGGCGGTGA
CAGATTCGAACGGGTACAGGTTCAGCACCAGCAGGTCGATGGCACCGATGCCGTGCTCGG
CCATCACTGCGTCATCCAGGCCGGAGCGGCCCAGCAGGCCGCCGTGCACCATCGGGTGCA
GGGTCTTGACCCGGCCGTCCATCATTTCCGGGAAGCCGGTGACGTCGGCCACGTCCTTCA
CGGCCAGGCCCGCATCGCGGATCGCCTTGGCAGTGCCGCCGGTGGACAGCAGCTCCACGC
CGCGTGCCGCCAGCGCAGTGGCCAGCTCGACCAGACCGGTCTTGTCGGAAACGGAGAGGA
GGGCCCGGCGGACGGGCAACAGATCAGCAGTCATGGGACAGAATCGGCAGCGGAGCGGGG
CCGATATTGTAGGCGGTGGGGGCCGGTGGCGGGTGCCGGAAGGGGTAATTTGCCGCCGCA
ATCGGCCCAGGACCGGGTTGGGCACATTGATCCGGCCCGATCAGGGGCCTGGGCCACGGA
CCGGCGCCGGGTTGTCGGAATCAGCCGACGATGGGGTAGGCTGTGCCCGCACTGCCAAGG
ATCAGCGGGTACGGATCATGTCGATCTATGCATTGAAAGGACGTTTCCAGGACCTGTTGC
GTCCGGCCGTGCGCGGGCTCTACCGCCTCGGCATCACCGCCAACACGGTGACCGTGGCCG
CCGCCGTGGTCTCGCTGCTGGTGGCCGCGGCCGTGTGGTGCTGCGCGCCTGCCCAGCCTC
TGCTGTACCTGCTGCTGCCGTTGTGGATGCTGCTGCGCATGGCGCTCAACGCCGTGGATG
GCATGCTGGCGCGCGAATTCGGCCAGCAATCGCGGCTGGGCGCCTATCTGAACGAATTGT
GCGATGTGATCGCCGATGCGGCGCTGTACCTGAGCCTGCTCAGCGTACCCGGCGTGCGCC
CGGAGGCACTGTGGCTGCTGGCCTGGACCGCGGCGCTGAGCGAATACGCCGGCGTGCTGG
GGCTGATGGTCGGGGCCAGCCGCCGCTATGACGGCCCGATGGGGAAGAGCGACCGCGCCT
TCCTGATCGGCGTGCTGGGCCTGCTGCTGGCGTTCGGCTGGGGTGGTGCGATGACGGTCA
GCGGCGTGGCCGCGGCCATGGCGGTGCTGTGCGTGCTGACGATGATCAATCGCGTCCGTC
GCGGACTGCGGGAAACGGCGGTTTCGTCGAATTAATCAAGCAGATACAAGAAGACAATCA
GGAGATTGCATGCGTCAGGCGCAGGAACGGGAATTCCACAGCTTCGACCAAGTACCGCTG
TTTTACCGGTACTGGCCGGGCACCACCGCAGCCCCGGCCAGCAAGGCCATCGTGCTGCTG
CACCGCGGCCACGAGCACTCCGGCCGCGTCACTCACCTGGTCGACGAGCTGGACCTGCCC
GACACCGCCTTCTTCGCCTGGGATGCGCGTGGCAACGGCCGGTCGCCAGGCGCACGTGGC
GATGCACCGGGCTTCCCGGCGCTGGTGCGTGACCTGGACAGTTTCATCGCCCACATCGGC
GCCGAACACGGCATCGCGGTGGAAAACATCGTGGTGATCGCGCAGAGCGTGGGCGCCGTG
GTTGCTGCCACGTGGGTGCACGATTACGCACCGCGCCTGCGTGCGCTGGTGATGGCCTCG
CCGGCATTCAAGGTGAAGCTGTACGTGCCGTTCGCACGTGCGGGGCTGACCCTGATGCAG
AAGCTGCGCGGAAACTTCTTCGTCAACAGCTACGTCAAGCCGCAGTGGCTGACCCATGAC
CCGGCGCGGGTGGAAAGCTACCGCACCGACCCGCTGATCACCCGGCCGATTTCGGTGCGC
GTGCTGCTGGGCCTGTACGAGGCGGCCGACCGCATCGTGGCCGATGCGCAGGCGATCAGC
GTACCGGTGCAGCTGCTGGTGTCCGGCTCGGATTTCGTCGTGCACCGTGGCCCGCAGGAC
CGCTTCTACGAGCGCCTGTCCAGCCCGATCAAGGAGCGCGTGCATCTGCCGGGCTTCTTC
CACGACACGCTGGGCGAGCGTGATCGTGCACCAGCACTGGCGCGCATCCGCAGCTTCATC
CAGGCGCGTTTTGCCGAGCCGCTGCGCGAGCTGTCACGGCGCGACGCGCACCGCCATGGG
CCGACCTTCGAGGAATCGGAGGTCCTGGCGTGGCCACCGGAGCGCAACAGCCTGTCCGAC
CTGCGCTGGCGCGTGGTACGTGGCGGCCTGCGTTTCGGCGGAACCTTGTTCGAAGGCATC
GCGCTGGGCCTGCAGACCGGTTTCGATTCCGGCAGCACGCTGGACTACATCTATCGCGAC
GAAGCGCGTGGCAAGGGCCCGCTGGGTCGCATGGTCGATCGCAACTATCTGGATGCAATC
GGCTGGCGTGGCATCCGCGTGCGCGGCCAGCACCTGCAGGAACTGCTGCGCGACGCTGCC
CAGCGCCTGCGCGGGCAGGGCACGCCGGTGCGTGTGCTGGACGTGGCCGCCGGCCATGGC
CGGTATGTGCTGGAAGCGCTGGGCCAGGGCGAACAGCGCGCCGACCGTATCGTGCTGCGT
GATTTCAGCGATCTGAACGTGACCCAGGGCCAAGCGTTGATCGAGCGCCTCGGTGCGGCC
GACATCGCCCGCTTCGAGCAGGGCGATGCGTTCGATCCGGCGCAACTGGCCAAGGTCGAT
CCAGCACCGACACTGGCGGTGGTCTCGGGCCTGTACGAACTGTTCCCCGACAACGACGCC
GTGCTGCGCTCGCTGCAGGGTATCGCCGCAACGGTGCCGGCGGGAGGCTACCTGGCCTAC
ACCGGCCAACCCTGGCACCCGCAGCTGGAATTCATCGCGCGCGCCTTGACCAGCCATCGC
GGTGGCGCGGCGTGGGTGATGCGTCGCCGTACCCAGCAGGAGATGGATGAGCTGGTGCGC
CTGGCCGGTTTCGAGAAGGTGGCGCAGCGCATCGACGACTTCGGCATCTTCACCGTGTCG
CTGGCGCGCCGGACCGCGTGATGGCGACGCTCGCCGCAACCCCGCTGGCCGCGGAAGGGC
GCCCCTGGCGGCGCGCCCTGCTGTGGCTGGCCCTGCTGGGTCCGTTCTTCTTCGCAAGCT
ACGGCTTCGCCAACTGGATGGCCGGCCGCCACGCCACCCTGCCGGTGATGGCGTTCGCGT
GGGAGACACGCATCCCGTTCGTGCCGTGGACGATCGTGCCGTACTGGTCGATCGACCTGT
TCTACGCGATCTCGTTCTTCCTGTGCCGGCAACGGCTGGAGCTGGACCGGCACGCGCTGC
GGCTGTTCAGTGCGCAGGTCATCGCGGTGGCCTGCTTCCTGCTGTGGCCGCTGCGTTTCA
GCTTCGAGCGTCCGGAGATCGGCGGTGTGTTCGGCTGGCTGTTCGATGTGCTGCTGGGCT
TCGACAAGCCGTTCAACCAGGCGCCGTCGCTGCACATCGTGTTGTTGATCTTGCTGTGGG
TGAAGTTCGCGCAGTACCTGCATGGCGCGTGGCGCGGGCTACTGCATGTGTGGGCACTGC
TGATCGGCGTCTCGGTGCTGACCACGTTCCAGCACCATTTCATCGATATCCCGACCGGCC
TGCTGGCCGGTTGGCTGTGCGTCTGGCTGTGGCCGGAGCAGGGCACGCCACCGTTGCGGG
CCTGGCACACCGCGCGTGATGCGAGGCGTTGGCGATTGGCAGCGTTGTACCTGCTGGGGG
CCGCTGTATTGCTGGTGCCGGTGGTGCTTCTGCGTGGCGCCGCGTTGTGGCTGCTGTGGC
CGGTGACGTCGTTGCTGCTGGTGGCGCTGGCCTATGCCGGGCTGGGTACAGCGGTGTTCC
AGAAGCGCGCCGATGGCCGCCTGACGATGGCCGCGCGATGGCTGCTGGCCCCGTACCTGG
GCGCTGCCTGGATCAACTCGCGGCTGTGGACGCGGCGTGCGCCGCAGCCGGTGCCGGTGC
TGGACGGCGTGTGGCTGGGCCGCATTCCCAACGGCGCGTTGCCGCCGCCACTGGGGGGCG
CGGTGGATGCCTGCGCCGAGCTGTCCTGTCGCGCGCAGGGCGCCGCGTATGCCAGCGTGC
CGATGCTGGACCTGGTGGTCCCTGCACCGGAACAGCTGCGCGAAGCGGCCGAGGCCATCG
AGCGCCTGCATGCGCACGGACCGTTGCTGGTGTGCTGTGCGCTGGGCTATTCGCGCAGCG
CCGCCAGCGTGGCCACCTGGCTGCTGCGCAGTGGTCGTGCGGCCGATGCGGACGCGGCGG
TGGCGATCGTGCGTGCTGCGCGCCATGGCATCGTGCTGGGTACGGCCCATCTGCGTGCCA
TCACCGACGCGGCAGGAGTGCGCGCATGAGCACGGTTCCCGATCTGGCGACCATGCAGCT
GCTGCTGCGGCAGGGGCGTTGGCCGGCATGCCTGTCGCTGGGGCTGCTGCTGGTGGCATT
GCTGCTGCTCGGCACCGAGCCGGGCCTGGCGATGATCGCTGCAGGGTTGCTGCTGGCCAG
CATGTCTGCAGGGGTGGCCCAGACGTACCACGCGTGGCGGGTTGCGCTGGACGCCAGCCT
GCTGCAGCTGCTGCGCGATGAGCGCCTGGACGGCGATGCCGCCGCGCGCCGCACTGATCA
GCTGCTGCACGACAGTGGCCTGCGCCGCGCGTCGCCCGAGGCGCCCCTGCGGGGCTGGGA
CGCGCGCTGGGGCGGCATGCGTCGCCTGCTGCTGCGCCAGTACCTGCTGACAGCGGTGCA
GTTCGCACTGCTGGTGCTGGCCGTGTTGTGGCCGCAGACGTGAACGGGAGGGACCAATGT
TCACCGAACTGATTGCCCGCGCCTGCAGTGGTGCGATCCATGTAGTGACCGGCGCCCGCG
CGCTGTGGATCGGTTGCGCGCCGTCCAGCGAGCGCCGCGTGTACTACGGCAACCACGCCA
GCCATGGCGACTTCGTGCTGATCTGGTCGTCGATGCCGCCTGCGTTGCGGCGCCAGGTGC
GGCCAGTTGCCGCGGCCGAATACTGGCAGCGCGACGGCCTGCGTCGCTACCTGATCGATG
CGGTGTTCAACGGCGTGCTGGTCGAGCGCGAGGCCGGCCATCGCCAGCAGGATCCGCTGC
AGGCCCTGCGTGACGCGGTGGACGAAGACTGCTCGCTGATCCTGTTTCCGGAAGGTACCC
GCAACGTGGGCGATGAGCCGCTGCTGCCGTTCAAGAGCGGCATCTATCACCTGGCACGGC
AACGGCCGGAGCTGGAATTCGTGCCGGTGTGGATCGACAACCTGAAGCGGGTGATGCCCA
AGGGCCGGTTCCTGCCGCTGCCGCTGCTGTGCACGGCCACCTTCGGTACGCCGCTGCGGC
TGCAGGCCGACGAGGACAAGGCGGCCTTCCTGGCCCGCAGCCGGCAGGCGCTGCTGGACC
TGGCGCCGAACGGGGGGCGCGCATGAGTTTCCTGATCGATGTGTCCGGCGACCTGGCAGC
GCAGAGCGTGGGCCAGCAGACCGGCCTGCTGTTCGCTGGCGTCGGTGCGGTGCTGGTACT
GGCCACGCTGGTGGCCGAAACGCTGCGATGGCGCCAGCGCGGCCGGCCCAGCGCGGTCAT
CGCCAACCTGGTGTCGCGCATCCGCGCGTGGTGGGTAATGGCGATCGTGGTCGGGCTGGC
GCTGTTCTTCGGCCGCGCCGGGGTGATCGTGCTGTTCGCGATCATCTCGCTGTTCGCACT
GCGCGAGTTCATCACCCTGGCGCCGACCCGCTCAGGCGATTACTACGCGCTGCTGGCCGC
GTTCTACATCGTGCTGCCGTGGCACTACTACCTGGTGTGGATCGACTGGTACGGCATGTA
CACGCTGCTGATTCCGGTCTATGCGTTCCTGTTCCTGCCGATCCTGTCGACCATCGGCGG
CGATACCACGCACTACCTGGAACGCACGGCGAAGGTGCAGTGGGGGCTGATGATCTGCGT
GTTCTGCATCTCGCACGTGCCGCTGCTGCTGAATCTGCACGTGCCGGGCCATGACCCCTC
GCGCAACGTGCTGCTGTTTGCTTTCCTGGTGATCGTGGTGCAGTCCTCGGACGTGCTGCA
GTACATCTGGGGCAAGTTGTTGGGCAAGCACCTGATCGCGCCGAAGCTGTCGCCGTCGAA
GACGGTGGAGGGCTTCGCCGGCGGCGTGCTGAGTGCCAGCGCACTGGGCGCGGCGCTGTG
GTGGATCACCCCGTTCACGCCGCTGCAGGCGTTCGGCCTGTCGCTGCTGATCAACCTGAT
GGGGTTCTGGGGCGGCCTGGTGATGTCGGCGATCAAGCGTGACCGGGGCATCAAGGACTG
GGGCCACATGATCGAGGGCCATGGCGGCATGCTCGACCGGCTGGATTCGGTGTGCTTCGC
CGCGCCGGTGTTCTTCCACGTGGTGCGGTATTACTGGAAGGCGGGCGGCGGCGGTTGATT
CTGCCGGCTTCCATCCACGCATGGCGCGGTTCTACCGGTAGTGCCGGCCGCTGGCCGGCA
ACTGCAACATCCTGCCATCGTTCGTGGGGTTGCCGGCCAGCGGCCGGCACTACCTGCGCG
CGTTTACGCGCTGATGCCGTATTCCTTCAGCTTCTTGCGCAGGGTGGCACGGTGGATGCC
CAGCATCGCGGCGGCGCGGCTCTGGTTGCCTTCGCAGTGGTTGAGCACTTCCACGAACAG
CGGGATCTCCATCTCGCGCAGCACGATCTCGTAGACATCGTCCGCGTCGCAGCCATCGAG
GTCACGCAGGTAACGGCGCACGGATTGGGCGACATGTTCACGCAGCGGTGGCCGGGGAGC
GCCACGACTGTTGTCAGGACGAGAGAGGACAGCGTTCAAGGGGGTTCCCGATTCGGTGGG
CCCGTGCGCGCGGTGCGCGCGGCCGGACGAGGTGGTGGCGGCCAGTCTAGCGCGAGCGTG
CCCGGCCTGCCACGGCCGGTCGCCTTTTCACGTTCAGAGGAAGTCGAAGGTGAATGCGAC
GGTGGATGCGGCGGGCTCCTGCACACGGAAGGCGACGCGCGCGCTCTGACCCGGTTCCAG
CAGGGCCGCGCCGGGGTTCTCGCCAAGGTACTGCGCAGGCGTGAACACACCGCTGCCGAT
GACCCGGCCATCAGCATCGGACAGTGACAGGCGCAGGTCCGGCCAGGCCTGTGCCCAGCG
TGCGTCGTTGCGGATGCTGGCCTGCACCTGCAGCACGCCGGCCTGCCCGGGCAGCGGCCG
GATCTCGCGGCTGGTCATGGTGAAGGCGGTGGGTTCATGCCAGGCCGGCAGACTGCAGCG
CAGGAGGCCGCAGAGCGTGCCCAGCCAAGCACGGTTGCCGGCGTCGGCGGCCAGCCGCGC
ACGGTCGGCCAGCACGCTCTGCAGCACCAGCAGGAGCGCCAGCCCTGTAACCAGCAGCCA
GTGCCAGCGCGGTGCCGGCAGGCTGCGGGGGCGCGCACTGCCAAGGAAACTCGGCGCGTC
AACGGCGGCCGTCGTCGCCGGCACTGCAACCGGTGCCGACGCGATGGCCGCAATGTCATC
AACGATGACAGGCGCATCGTCGTGCTGCATCTCCGCCGCCACATGCGCCGCTTCGGCGGG
CCCGGCTGGCACCTGCATGGCAGGCGACGCGTGTTCTTCCGGTTCCTGCGTGCGCGCATC
GGTCGCAGGCACGGGCAAACCTTCCGGGGCGGTGCGCAGGAAGGTTGCCAGAGGGCGTCG
CGGTGGGTTCGGCTCGGACATGCTCAGGGTGCGGGCTCGGATCCAGCAGTCATTCAACCA
CGATCAGGCGCGGCGCACGCCGGTGATGCGCATCCAGTCGCCATCCTGGGTCGCCTGCAG
GTCGTCGAACCATTCCGCATAGCGCTGCAGCAGTTCACCTTCCTGGCCGTGCAGGATGCC
GGACAGGGCAATACGGCCGCCGGCAGCCACGCGCGCGGCCAGCAGCTCGGCCAACGCGTC
CAGTGCCGAGGCGAGGATGTTGGCGACCACGATCGGGTAGGTGGCGACCGGTTCGTCCGG
CGGCAGGTACACGTGCATGCGCGCCTGTTCGCCGTTGCGCTCGGCATTGTCGGCGGTGGC
GACCAGGGCCTGCGGATCGTTGTCCACGCCGATGGCCTCAGCGGCGCCCAGCTTCAGCGC
GGCAAGCGCAAGGATGCCGGAGCCGCAGCCGAAGTCGAGCACGCGCTGGCCCTGCAGCAG
GCCATCCACGGCCAGCTGGTCCAGCCAGCGCAGGCAGAGCGCGGTGGTCGGGTGGGTGCC
CGAGCCGAACGCCAGGCCCGGGTCCAGCCGCACCACGGCGGCGTCGGCAGCCTGTGCGGC
CTCCGGCAGTTCATGGTTCCACGGCACGATCCAGGTGCGGCTGCCGAAAGCCATCGGCTG
GAACTGGTCCAGCCAGGCGCGTTCCCAGTCCTCGTCCTCGACCGCGCGGAAACTGCCGCT
GCTCCAGTCCAGTTCCGGGTCGAACGCCTCCAGCGCGGCCAGCAGCAGCAATGCGTTGCT
GTCGGCGGGAAACAGCGCGCTCAGCACCAGGGTGTCCCATAGCGGGGTCTCGCCCACGCC
CGGCTCGAGAATGGCCTGTTCGTTGCTGGTATCGGCCTCGGCATCAAGCAGCGTGACGGC
CAGTGCGCCGACATCCTCCAGCGCATTCTCATAGCGGGGCTGGGTAGCTTCGGTGCAACG
CAGGGTCAGTTCCAGGAACGGCATGGCGGTGGGGGCAATCGCGGGAAAGGGGGCCATGCT
AGACCATCGGAGCGTCTCCGTATTGCCTGAGATGCCGCTCGGAGATGAATGGAACCGATT
CAGACAGGCCTGGCGGGCCTTGCTAAACTTGGTGCTTTCCTGTGCGCCATGAACGTTCAC
TGCCGCCAATGGCCTTTGCTCCGACCCTGAAAACCTGGTTGCTCGTACTGCCGGCGGTGG
CCGTGCTGGGCGTGGCCGGGTATCGGGCCAGCGGCCATGCCGGATCGGTACCGGTGACCG
CAGGCGAACTGCCGACGGCGCAGGTTGCGTCGGACGATGCGGCGCCCCTGCCGGTCGTGC
CGGAAGCGTTGGCGCGTCGCCTAGCGGCGTTCGAGCGCGGCAACGCGCTGCCTTCGGGCC
TGCCGCTGGACCTGCGCGCGGACATTGAGGATGCCACCGATCTGTACGCCTACGCGCAGC
GCCTGCGCGTGCAGGCCGACGACGGCAATCACGAGGCGCGCTGGATGCTCAGCCGGGTCT
ACGACTACTGCGCGCAGTACGCCATCGATCCGGGCGGTTATCGGTTGGACAACAATGTGC
TGGCCGGGCTGGGCCTGACCGCTGCACCGGCGATGGTGCAGGCGCGCGAGCGCGTGGCGC
AGCGTTGTGGCGGCTTCGTGCCGGGCGACAAGCTGGGGTCCGCGCTGGTGCTGGCCGAGC
GCCGCAAGGCGGCCACGCAGGGCAACCTCGCAGCGGAAGCATCGCTGTTTGCCGAAGGCG
AGCCGCTGAATGACAGCCCCGAGTACCGCCGTGACCTGGTCGAGCGGGTGCGCACATCGC
GCGATCCGGAGGCCTTCATGGCCATTGCACCGGGCATGGGCGTGCGCGCGGCGGGCGACC
AGGCGCTCACTGGCCTGGTGGCGGGTGAACAGCTCAGTGAACTGGCGTGGCGGGTTGCGG
CCTGCGAGCTCGGTCTACCGTGTGGTGCCGACAGCGTGCTGGTCAACAGTTTTTGTGCGA
ATGGAGGGATCTGTTCGCAGGATGGGACGCAGGATTTCCGGGATTTCGTGTATGACGCTG
CGGTTTCGCGGCAAGGTGCGGGGAAAATGAAGCAGTGGATCAAGCGATTGGTTGGCAAGA
GGGGCGGGCAATGAACTACCGTCGATTCCTGCATGGGGCCAAGTTCTGGTTCTGGGTGGC
GCTGTTCGTGGCCTATTCGGCCGGCGCGGTCGGGCTGTTGATGATCGACACCTATGAAGA
TCGTTACCGGCATCTGTCGAAAGTGGAACTGACCACGGTGAAGGCGCAGGAAGATGTGCG
CCGCGTGGGTGCCAGCCAGGTCGCTGCGGTCTATCGCGCGCAGAGCGGCATGCCGTTCGC
TTCGTTGCCGGCAGGCAGTACCTTCCAGGTGGTGTGGCCCGATGGGTCCACCGAGACGAT
GGTGATCGTCGACCCGAGCTCGCCCAATGGTGTACGCCCGCTGGCGAATTCGCAGATCCC
GGCCGAAGCTGCCGACAAGCGCTGATGCATCTGCCGTAGAGCCGAGCCCACGCTCGGCTC
TACGGCAATGGAAAAAGGGCGGGGATATCCCCGCCCTTTTCATGTCCAGTACCTGCTGCC
GATCAGGTCAGTGCGATCGGCTTGTTCTTGCGCTCGGCAAGACGCTTTTCCAGGTAGTGG
ATGTTCTGGCCACCGGCCTGGAAGCCCTTGTCGCGCATGATCCGCTGCTGCAGGGCGATG
TTGGTCTTGATGCCGTCGACCACCATCTCGCTCAGCGCCACCCGCATGCGGGCGATGGCG
GTTTCGCGGTCCGGGCCGTGCACGATCAGCTTGCCGATCATCGAGTCGTAGTTCGACGGC
ACGCGGTAGCCACTGTAGATGTGGGTATCCACGCGCACGCCGGGGCCACCCGGCGGATGG
AAGCCGGTGATGGTGCCCGGGCTCGGCACGAAGGTCTCGGCGTCTTCGGCGTTGATGCGG
CACTCGATCGCGTGGCCGGTCAGCACCACGTCGCTCTGCTTGATCGACAGCTTCTGGCCG
GCGGCGATCTTCAGCTGCTCGGCCACCAGGTCGATGCCGGTGACCATTTCGGTGACCGGA
TGTTCCACCTGGATGCGGGTGTTCATCTCGATGAAGTAGAAGCGGCCGTCTTCGTACAGG
AACTCGAAGGTGCCGGCGCCGCGGTAGCCGATGCGCACGCAGGCTTCGGTGCAGACCTTG
CCGATCTGCTCGCGCTGTTCGGCGGTGATGCCCGGTGCCGGTGCTTCTTCCACCACCTTC
TGGTGGCGGCGCTGCATCGAGCAGTCGCGCTCACCCAGGTGGATGGCGTTGCCCTGGCCG
TCGGCCAGCACCTGGATTTCCACGTGGCGCGGGTTCTCCAGGAACTTCTCCATGTAGACC
TCGCCATTGCCGAACGCGGCCTTGGCCTCGCTCTTGGTGGTTTCGATCGAGGTCTTCAAC
GAGGCCTCGGCATGCACCACGCGCATGCCGCGACCGCCACCGCCACCGGCCGCCTTGATG
ATGACCGGGTAGCCGATCTCACGGGCGATCTTGGTGTTGGCGACGATGTCATCGCCCAGC
GGGCCGCCCGAACCGGGCACACACGGCACGCCGGCCGACTTCATCGCGCGGATGGCTTCG
ACCTTGTCGCCCATCATGCGGATGGTGTCAGCCTTGGGGCCGATGAAGATGAAGCCGGAT
TCTTCCACGCGCTCGGCGAAGTCGGCGTTCTCCGACAGGAAGCCGTAACCGGGATGGATC
GCCTGCGCGTCAGTGACTTCAGCGGCGGCGATCAGCGCCGGAATGTTGAGGTAGCTCTGC
GGCGACGGCGCCGGGCCGATGCAGACCGACTCGTCGGCCATGGCCACATGCTTGAGGTTG
CGGTCGACCGTGGAATGCACGGCCACCGTGCGGATGCCGAGGGTGTGGCACGCGCGCAGG
ATGCGCAGCGCGATCTCCCCTCGGTTGGCAATGACGACTTTGTCGAGCATGGCGTGCCCC
TCAGCCGATCACGAACAGCGGCTGGTCGAATTCCACCGGCTGGCCGTTCTCGCCGAGGAT
GGCGACGATGGTGCCGGACGTGTCGGCTTCGATCGGGTTGAACATCTTCATTGCTTCGAT
GATGGCCAGGGTCTCGCCTTCCTTGACCTGCTGCCCAACGGTGACGAAGGCCGGCTTGTC
CGGGGCGGACGACGCGTAGAAGGTGCCGACCATCGGCGAGCGCAGCACGTGGCCTTCCGG
CAGTGCCGGGCCCGGCTTGGCGGTACCGCCGGTGGAGGCTTCGGTCGGCGACTGCATCGG
CATTGCCTGCGGTGCCGGGGCGGCCGGAGCGGCGTACACCGGGGCGGCGACCGGGGCGGC
ATAGCCGGCCACCGGGGCACGCGACAGGCGCACCGACTCTTCGCCTTCCTTGATTTCGAT
TTCAGCCAGGTTCGACTCTTCCAGCAGGTCGATCAGCTTCTTGATTTTGCGCAGATCCAT
GAGGGCCTCTTTGGTTTCTATCTAGGTGAGGAGAGCGCCGTGGGCGCCCGGGTCGACAAT
CAGGTGGCGGATACCCGCAGCAGCGCCGCGTCCATCGCGTAGCGGTAGCTGTCGGCACCG
AAGCCGCACACCACGCCCACCGCCTTGTCACTGAAGTAGCTGTGCTGGCGGAACGGTTCG
CGGGTATGCGGGTTGGACAGGTGGATCTCGATGAACGGCACCGCCACCGCGGCCAGCGCA
TCGCGCAGGGCAACCGAGGTGTGGGTGAAGGCGGCGGGGTTGATCAGGATGAAAGCGGTT
CCGTCGTCGCGCGCGGCCTGCACGCGGTCCACCAGCACGTGCTCGGCATTGGACTGCAGG
CTCTCCACCGCGTGCCCGGCGGCCGATGCCTGGCTGGCCAGGGCCTGGTCGATGTCGGCC
AGCGTGGTGTGGCCGTAGACCTCCGGCTCGCGTGTGCCGAGCAGGTTGAGGTTGGGGCCG
TGCAGGACCAGCAGCTTCGCCATGGGATCCGGAAGACGGGAAAGGGCGGCAGTCTGGCGG
AACCGGCGGATGCTGTCCAGTTCGGCGAAGTTTGCAGCGTTTCAATCGAACGTTTGAAAT
CTGCCGGAGCGCTTGTGGCCGTATGGCGGGCGCTGGATCAAGGCGCGCTGAATGGCTCGC
AGACCGGGGATGCATGCACGTAGGCCGACGATGGCGGCAGGCATGGGCAGGGCTGATGCT
GTCATGGGTGGTGCTGCAGTAGATCCACGCCACGCGCGGATGAGGCCACCATTCAATAGA
TCCACGCGATGCGTGGATGGAGGACGTTCGGTACGCAGCACGCTACGCACCCACCGAGGG
GCAGCCCAAGGTGCGCCGCACGCCACCCACTGCCCCCCGCCACGCCCCCGCTCACGTCTC
CAGCGGCACCGTCGGCACCACGTTCGGGAACACCTCTTCCAGCGGTTCCCGTTCTCCAGG
CTTCGGTGCCGGCCAGTTGTAGGCATTCACCGGCTGCGCGCGGTTTACCCACAACGCGTA
ATACAGGTGGTCGGCGCGGCCATCACCGGTATTGGGGTGGATCAGGATGGTCAGGCCCAG
GCTGTTGAGCTGCAGCCAGGGCACCAGCACCGGCAGCAGGTCGTTGGTGAAGCCGAAGTA
GAACGACGGGGTGACGTGCGGCCCGCGTGGTTCCAGGTTCCAGTTGCCCAGCTCCACCGG
GAAGCGCTCGGCCGTCCAGCGCCGCAGCAGCGCAGCCTTCTCGAAGCTGTCCTCGTCGAA
GTAGATGTGCGCGTGATAGCTCTTGATGTCGGTGTAGGCGCGTGGGGTCACGGGCAGGGT
GGCCTCGCCGGGACGCACGCTGGCCGGGCGCGGGGGCGGTTCGCTGGCCGTGGCCTGGCC
CCAGGGGCTGTGCCCTTCCGGTGCTGGCGGCACGATGGCACGGAAGCCGGGGCGGCCAGG
CTCGGTGGTGTTCACCGCGTCGTTGCCGCGCGGTGCTGCGGCGGCGGTCGAGGCACTGGC
CAGGCCGCCAGCGGCCAGACCCGCCGAAGCGATCAGGCGGCGCCGTGCCGGCGAAAGCAG
GTCGGCCCAGTGGGCGTCATCATCGCCGGCGTCGGTGAGGGTCTGCGGGTCCGGGTGCAT
GAAGGGCTCCGTGGCGGCATCGTGTGGGCAGGCAAGCACGCTCGGGCACCCGCATCCACA
GCGTCCAATAAGCAGGGGGCATCACCGGGTTCGCTCCGTCGTCGTTGAGCGTGGCCTCTG
GGCGGGCTAGGGTGCAGGTCTGCCGCCCCCGGAGCCCGCCATGACCTCGCTCGATGCCGA
CACCCCGCGCAAGCGCGCGGCCTTCCGCCAGCTGCATGCGCAAGGTTGCTTCGTGCTGCC
CAACCCGTGGGACGTGGGCAGTGCGCGCTACCTGCAGCGGCAGGGCTTCCTGGCGTTGGC
CACCACCAGTGCCGGCTGTGCCTGGAGCGAGGGCCGGCCGGACGGCGCGGTATCGCTGCC
GGCCACGCTGGCGCATCTGCGCCTGATGACGGCGGCGACCCCGTTGCCGTTGAATGCCGA
CTTCGGTGATGGCTTCGGCGCCACGCCGCAGGCGGTGGAGGAGGCGGTGGCTGCAGCGAT
CGACACCGGCATCGCGGCGTTGTCGATCGAGGATGCCAGCGGCGTCGCCGATGCACCGCT
GCGTCCGGTCGACCAGGCGGTCGAGCGCCTGCGCGCTGCCCGTGCAGCCATCGACCGCGC
GGGTGGCGACGTGCTGCTGGTCGGCCGCGCCGAGAACTTCTTCGTTGGCGTGCCGGATCT
GCAGGACACCCTGCAGCGCCTGCGTGCCTACGCAGAGGCCGGTGCAGACGTGCTGTATGC
ACCTGGCATCAGCACGCGCGAGCAGATCAGCGCGGTGGTCGCCGCTGCCGGGTCGAAGCC
GGTGAACCTGCTGGTCGGTGTACCGACACCGCTGCGCCTGCAGGACATTGCCGCGCTCGG
CATTCGGCGGGTGAGTCTGGGCGGCGCACTCGCCCGTGCCGCGTGGGGCGGGCTGATGCA
GGCGACCCAGCCGATCGTGCAGGACGGACGCTTCGATGGGCTGCAGCAGGCGGCCTCCGG
GGCTGCCTTGAACGCGCTGTTCCGCTAGATCCACGCCGTGCAAGGCGGGAGGGGCCGGCG
ACTACAGCGCCTCGATCTCCCGCTTGGGTAAGGTCACGTCGGGTTCCAGCGCTGGCAGCA
GTTGGCGAAGCAGGTTTGGATTGCCCTGCAGCCCGGTGCCATCCAGATACGTCCAGCCGG
AACCACCAACGCGGCGCACGGCCACCATGAACGTGGTGCTGCGCATTGGGGTTTCACGCA
CCCGTATCAGGGATTGGCGTGGCACGAAGCAGACTTCTTCCTCTCCGGCAGCATAGGTCC
GGGTCGGCACACCTACATCTTCGCTGATGATCACTACACCGGCGTTGTGCTGCTTCTTCA
ACGCATCACGGGTGATCGCCTGGAAGGCGTCATCGCCGCCGGCCAGTCGCTTGAGGCTGG
GATGGGTGCGTTCGATGAGGAAGTCCGCATCGCCGCGGGCGTATGCAGCCATCATGGCGC
GCACATCTTCGCGCAGAGCCTTCGCATCACTGGGACTGAGTTCACCTGCGAAGGCGGATG
GCAGCAACAGCAACAGCGACAGCAGCATCAGCATCGTCAGGGGCAGGCGTCGATCCATGT
TCGGGTGTCTCACGGGGCACCGCCGCACTATACGGTGGATGCGAAAACAGCGTCCCATCG
ATGGCGCTGGTATCCTGGAAATCACTACTTACTATTGGTAGGTATTGATTCCTGGAGACC
CCCATGCACAGCCTCATTGTCATCGCCCACCCTGAACCCGGTTCGCTGACCCATGCGATG
GCGCATCGCATCGGCGATGCCATCACTGCCGCCGACGCCCGCAACACCGTGGCCTACGCC
GATCTGATGGCCGAAGGCTTCGATCCGCGCTTCAACGCCCAGGACCAGGCCTTGTTCCGC
AGCACTGGCGCGGTACCGGCCGACATCGCCGCCGAGCACGCACGGCTGGAGGCCACCGAT
ACGCTGGTGCTGGTCTTCCCGTTGTACTGGTGGTCGTTCCCGGCACTGCTGAAGGGCTGG
ATCGACCGTGTCTTCACCAACGAATGGGCCTACGCACAGGATGCGCAGGGCAGGCTGGTG
AAGAAGCTGCAGCGCCTGAACGTGCATCTGGTGGGGCTGGGCGGTGCCGATGCAGCGATG
GTCGAACGACGCGGCTACGACGCGGCGATGAAGACGCAGATCGACATGGGCATCTTCGAC
TACTGTGGCGCCCGCGTGCTGACGTCCGATCTGCTGCTGGATGCCGATACCGGTGCGGCC
GGAACGCATCTGCAGACCGCGCTGGCGATCGGCCGTAAAATAGGCACTCCGATGCGCTGA
TCGCCGTGTTCCGCCGATGCCTGCCAACGCCGCTCCCACGCGCCGCCGATTGACCCGCGA
GCAACGCGCCCGCCAGTTGCTGGATGTGGCCTGGGCGCTGGTTGGCGAAGAAGGCACCGA
CGCGTTGACGCTGGGACGGCTGGCCGAGGCGGCGGGCGTGACCAAGCCGGTGGCCTACGA
TCACTTCGTGACCCGCAACGGCCTGCTGGCTGCGCTCTACGATGACTATGACGGGCGCCA
GACGGTGGTTTTCCACGAGCGTATCGGCCGCGCCCGGGCGCAGCTGGCCGACCGTGCGGC
GGCCATCGCCTCCGGCTACATCGACTGCATCCTCAGCCAGGGCAGTGAAGTGCAGGGCAT
CCTCGCCGCGCTGGTGGGCGCGCCGGAACTGCACGAGGTGCGGCGGCGCTACCAGCAGGA
CTTCATCGACAACTGCGACGCCTGGCTGGGTCCGTTCGCCACCGATGGCTCGGTGCCGCT
GGCAGGACGCTGGGCGATCCTTGGTGCGGCTGAAACCCTGTCCGAGGGTGTGGCCGCCGG
CGCGCTGGACAAGACCAACGCCGAGGCCGAGCTGCAGCGGCTGATCGTGGCGACGGTCAA
GCGGCGCTGAGCCGCTTCGGGCGTCAGGCCCCGGCAGTGCTGCTGGCCAGCGTGGCGAAT
CCTGCCGCCAGCTGATCGCGCACTAGGGCATCGCGCGCGTCGCGGCTTTCAGAACCCAAT
ACCACGGTGATCAGGCGTACCGGCTGATCCCGCCCGGGCACTGCCCGGCATGCGGTGGCG
GCCAGGCAGAAGCCTGCTGCCTGGGTGTAGCCGGTCTTCAAGCCATCCACGCCATCATCG
CCAAGCAGCGCATTCTGGTTGTTGCGGCTGAAGCTGCCATGCACGAACGCGCGCTGCGCG
GTGATTGCCAGTATCTGCGGATGGTCATTCAGCAGGCAGGCGGCCAGCACTGCCATGTCG
CGCGCGCTGGATGCATGGTGCGGCGTGGTGATGCCGGAGACGCTGGCGAACCAGCTGCTG
CGCAGGCCGAGCTGGCGTGCGTGCCGGTTCATGCGCTCCAGGAACGCAGGCTGCGATCCG
TCCAGGTGGCGCGCGATGGCCAGCGCCGCGTCATTGCCGGAGACGATCATCAACCCTTCC
AGCAGGCGCGCGAGCGTGACCGTTTCGCCGGGCACCAGGCCCATGCGCGTTTCATCGTCG
GCGACCGCATGCACGTCGCCGGCGGCGATGGTGACTTCGTCGCCCCACGAGCGACCGCGC
TCCTCGACACATTCGTAAGCCGCGTAGGCGGTCATCAGCTTGGTCAGCGAGGCCGGCTGC
CTGGCGATATCCGCGTTGTGCTGATGAATCACCGCGAAAGTTGCCGCATCGAGGGTGATG
GACGACAGCGGTGCACGCGCAGGAGCAGGAGACGGCATGGAAGCGACGATGGCAGTGGGG
ACCCAGGAGGATAGTGTGCGGCGGCTGCACGAAGCTGAAATATTGCAACGATATAACGTA
TCGCCATTGTGGGCCGCCGATGGCCCGACGGGACATCCGATGACTGCACGCATTCCACGC
CGCTGGCTTCATTCTTCGTTGCTGCTCGCGCTGGCCGCACTTGGCGGTTGCCAGCCCAAC
CTGCGCGCCGAGGCTGTTTCCAGCACCGAAGCCGGTCCGCTCAATGTGATCGTGATGATC
AACGACGGTGCCGGCTGGGGTACCTGGGACGCCGCCGCCTACTGGCAGTACGGCAGCCGT
GAAGGCGCACCCTATGCGGATTTCCCACTGCGCCTGGCGGTGACCACCTTTCCGTTGAAC
GCGAGCAGCCAGCCGACCGGTGACAACGCGCAGACGCTTGGCTACGACCCGGGCAAGGCC
TGGGATGACGCGCCGGTTCCTGCGCTGGACCTGCCTTTTGCGGGCTACCAGTACCTGGCC
GCGGTGGCTACCGACAGTGCGGCGGCGGGCACTGCGCTGTCCTCGGGCATCAAGACCTAC
AACAACGCCATCAACGTCAACAACGATGGCCAGCCGGTCGAGTTCAATACGCTGCGCGCC
AAGCGCCTGGGCATGGCCACCGGCGTGGTCACCTCGGTGCCGTTCGCGCATGCCACGCCG
GCCGCGTTCGCGGCGCAGAACGAATCGCGCAGCAACTATCACGCCATCGCACACCAGATG
CTGGCGCAGGGCCACATGGACCTGGTGATGGGCACGGGTGGCCCGGGCTACAGCGTCGAC
GGCCGCGCCTGCCATGAAGGTACGGACGCGGCGAAGGCGGAGGGCTGTGCGAATCCATGG
GAGTGGGTGTCGCAGCAGGATTGGCAGCAGCTGGAAGCGGGCAGCACCATCGGCGGCAAT
CCGGCGGGACCGTGGCGCCTGATCCGCAGCAAGGAAGCGTTCGCCGCACTGGCGCAGGGA
CGGTTGCCGGCCGACCGGCCGCTGATCGGTGTACCGCGCGTGGCCAACACACTGCAGCAG
GCGCGCCAGCTGCAGGTGCTGGGCAAGGATGCAGGCACGCCTTCGGGAGTGAGGAAGATC
GACAGCGTGCCCGATCTGGCGACCATGACCCGCGGCGCGCTGCAGTTCCTGCAGCAGCGC
TCGTCCAAGGGGCTGTTCCTGATGGTGGAAGGCGGCGCCACCGACTGGGCGGCGCATACC
AGTGCCTGCGGCACCGAATGGCATTACGGCCAGTGCAGCGATCAGCCGCAGTATGGCCGG
TTGATCGAAGAGACCGTGGAATTCAATGACGCGGTAACGGCGGTGGTCGACTGGATCGAG
CGCAACGGTGGCTGGGAGCGCAACCTGTTGATCGTCACCACCGATCACGACAACAGCATG
CCGATGGGCCCGGATGCACAGAACGTTGCCTTCGAGCCCGTGCGCAACAACGGACGTGGA
CGCATGCCGGGGATGAGCTTCCGTCCCACCGGCAACCATTCCAACGCGCTGGTACCGCTG
TGGGCCAAGGGCGCCGGCGCGGAGCTGCTGGGCAAGCGCGTGCGGGGCGTTGATGCCGGC
TACCGTCAGCACGTGCGCTGGAACGACGGCAGTTGCATCGACAACACCGACGTGGCTGCA
GCGGTGCAGGAAGCGCTGCAGCGTTAGGGGCGCGCCGGCCGTTGACCGGCAGTTGTGGGA
TGCACGGTCGGCGAGGTTGCCGGCCAGCGGCCGGCACTACCGGGGGTGCTGCTGGGCGGC
GGCGGCGGGGACGGGCTGGCCAGTTGGCGTGCCAGCTCGGCGCTGGCCACGTGGCCCTGC
AGGAACAACAAGCCGCCGAAGATGTTCATGAGCGTGCCTCCACTTGAGTGGATTGCACGA
TACGGGCAGCATGGACGGGCAAAAAGCGACATTTCCGCAAGCATGACTTGAGAGAATTTC
AAGCCTTATGTCCCGCCCTCCGCTCCATGCCCTCCAGGGCTTCGTGGCTGCCGCCCGGCT
TGGCAACCTGTCGCGCGCGGCGGCGTCGATGAACCTGACCGTCAGCGCGCTCAGCCACCA
GATGAGGCAGCTGGAAGAACGGCTCGGGCAGCCGCTGCTAATCCGCCAGCCGCGTGGTAT
CACCCTTACCCTTGAGGGGCAGCGCCTGCTCGAGCAGGTGGGGCCGCATCTGGATGCGAT
AAACGAAGCCTTCCAGCCCTATGCCGCGCGTGCCGAGCACGTGCTGACGATCAGTGCGGT
GCCATCGATGGCATCGGCCTGGCTGGTGCCGCGCCTGGGTCACTTCGTGGCTGAGCATCC
GCAGATCGAGATCAACCTGCAGTCGAGTGAGCGCCTGATTGATTTCGAGCGGCAGCGCCA
GTTCGACGCCGCGCTGCGGCTGGGCAGCGGGCAATGGCCGGGCCTGGTGGTGGAACCGCT
GTTCGACGAGTGGCTGGTGCCGATGGCGAGCCCCGCGCTGATCGAGCGCATGGGGGGCAT
CGACCGTGTACCGCTGACCCAGTGGCCGCTGCTCGGTGATCCAGACGGCGCGTGGGGCGC
CTGGTTCGCGTTGAGCGGGCAGAGCCCGCCATCGCGCTTCGTGGCGGTGCTGGATGATTC
GGAGGCGCACCATCGCGCCGCACTGGATGGCGTAGGCGTGGCCCTTGGCCGGGTGACCCG
GGCACGCCTGCTGCTGGAATCCGGCCAGCTGGTCGCGCTGTCCAGCCAGCGCCTGAAGAC
GGCGTGGCCGCATTGGCTGGTGTACCCGCAGCGCTCGGCCAGCCATCGCGGCTTCCTCGC
GTTTCGCGACTGGCTGCATGCGCAGGCCGCCGAGCATGTGCAGCACATGGCGGACGCGCA
TCTGTAACGCCGCGCGGTGCTCGATCTCGACTCTACAGTCACTGCACCAGGGTGACCGCC
TGCCCGGCACGCGCGAACGCTTCCTCCAGCAACGGGCCCGCCTTGATCGCTTCCACTTCC
TCAAACAGCGCCCGCAGCGCATTGGCCGGGCGTGAGGCCGGTGCCGCCACTGCCTGCTGG
ATCGCGGTGAAGCGATCGGCCAGCACCCGATGGCCGGGATGTGCCTTCGCCCAGGCCGCC
AGCGGCTGGCGTACACCGGCGGCGGCATCCAGGCGGTGCTGGTCGAACAGGGCGATGGCC
GCTGCCGAGGTGTCCGCCCGCTCGATCGTGGCATGGCGCAGTTCCCGGCTCAGGAACAGG
TCATAGGCCGCGCCACGCCCCACCGCGATGCGCAGTCCGTCGCGGTCGAGGTCAGTCACG
TGTTGCGCAGAGCTGTTCTCGCGCACCAGATAGGTGCCTTCGATCTCCACGTACGGGGCA
CTGAAGGCGATGCGGTCGGCACGCGCCGGATCGATCGCCAGGAAGGCCAGATCCCAGCCG
TCTTCGCCCGCTGCGGCGACCACCGAGGCTGCGGCACCGTGGCAGGTGAAGCGTGCCTGC
ACCCCCATCCGTTGCGCCAACGCGGTAGCCAGTTCCAGCGAGGGGCCGCGCGGTGAGCGC
GCATCGCCCTGTGCCAGCACCGGGTTGCCCAGGTTGATCGCCACGCGCAGGAAACCGTGC
GGTGCCAGCGTACGTCGGTGGTCGGCCAGGGACATGCAGGACTCCACGGGGCAGGGGAGA
CCCAGCATGCCAACAACGGTGTCCGCGTGGCGTGGACTCAGCCGCGCGCGGCGAAGGTGC
CGTGGAAGCCCAGTGGCACCGCATACGGCAGCCACGCCTGGGCCAGCGGACCGTCATCCA
CATGGCGCGCATCCAGCACGGCCAGACCGCTGCGCTGGTTCACCGGATCGAGCAGGGTGC
CGATCAGCCAGCCGTCATCGGCGTTGCGGCTGCCCGGGCGCGGTACGAACACATGCTCTT
CGGCCATGATGTCCGGTCCATAGTTCCAGAGCTGGCGGCGCCCGTGCTCGATCTCGAACG
CGGCCACTGCATTGAAGTACGGCGCAGTGGCCGTGCCGTCGATGGTCGGCGCATACAGCC
GTGCGCCACGTGTGTTCGCCGAGCGCGGGTCGAACAACGGGAACTCCACCGCGCTGATGC
CCAACGTCTGCCAGCGGGCCTGTCCACGACGCAGGTCCAGATGCAGCTCGACCAGGCTGG
CGCCACTGTTGGCCGCGTGTGCGCCATCACCGGCCATCGCTTCCTTCATCGGCGAGCGCG
CCTCATTGATGTCGTCGTGGCGCACTGCGCGCAGCACGATGCCGCCATCGCGGGTGAACG
CGTCGCCGAAGTGGTAGATCGCCGCGAACGGGGCCTCGAACCATTGCGCCTTGTCCGGCG
CATCCTTGGCGACCACCGCGATGCGCACCGGACGCTGCGGTGCGAACTGCATGCGCTCGA
AGAAGCTGCCACCTGCGCCGGTGAAATCGAACGGCATCATCACGAACACCAGGTGCTGGT
CGGTCATCGCGAAGGCATGCAGGTAGCCATGCTCGGGTGTTTCGATCACATTGGCGCTGC
GCAGCTGGCCGTCCACACCGATGTGCCAGACCAGCAGGCCATGGCCCCCCATCAGGCTGA
TCGAGCCGAAGTTCCAGAGGCTCCCGTCGTGGTCGGTCAGCGGGTGCGCCGAGAACGGCA
GCGCCGCCAGGTCCGGACGCCAGGTGACAGGGCCAAGCGTCTGCAGCGAATCCGGGTCCA
CTTCGAACGCCGAACCGGATTCGCACAGGGCGAACAGGCGGCCATTGATCATCGTCACCG
AGGTGTTGGCCACGTTGGCATCATCGTTGTTGCGTACCGCCAGCGCACCGGGAATGCTGG
TGCCGGCGGCCGGATACTGGAAGCGGCCGGCCTTCTGTTCACGGGTGAATTTCGGCGTGG
CAACCATGCGCCCGTGATGGGTCAGGCTGCCATCACCATTGAAGCGCCAGCCATGCACCA
TGCCGTCGCCGTCGAACCAGTGGTCGTAGCGGAAGCCATCGCGCTCGGTCCACGCCGGAC
CGTTGCGGTACAGCGTGCCAGCCAGGCCCGACGGCAGCTTTCCCTGCAACTGCACGGTGG
CCGGACCGAGGCTTTCGCTGCCGACGCTGCGCCAGCCGAGCAGCCACGGGTGTTCCTGCA
TGCCCTGCGCGAACCGCGCCGGGTCGCCGGCGAAGGCGGGAGCGCTGCGCAGTGCGGTGG
TGCCCAGGGCCAGACAGGCACTGCTGCTGAGCAGGGTACGAAGGAAGCGGCGACGGTCCA
TGGTGGCCTCGGGTCTGGATGCAGGAATCAGCGCAGGGTGATGTCGATGGCGGTGCCGGC
GGCCGGTACGTCGACGCGCGCCTCGTCGAAGGTCGGCTTGCGCATCACCTGCGGGTTGTT
GCTGAAGCCGTAGCCCTCCACCGGCATGCCGACCAGGTTGGTGTCGAGCTTGCCGTTGTC
GTTCTCGTCGTGGGTGAGCAGCACGGCATAGCTGCCGGCCGGAACGCCCTTGAACGTGAA
GTGGGCGCTGTCGCCGCTGGGCGCCGCCTGCTGGGCCTGCACGGGCCTGGCCTTGCCGTC
CCAGGCGGCGGCGCTGTCGACCAGCGCAACGCGCAGGGTGCCGGTCTGCACACGGACGTC
GTGCACGGTCACGGCCAGGTCGGCGGCGTGGGCACTGCCGGCCAGGGCCAGGGCAGTCAG
GGCGGTGCTGAGCAGGGCGGTGCGGATCATGGCAGTGGCTCCGGAAGTGTGTGTGGCGGT
GTGGCGCCAGTCTGCATGCGGCGCTGCACCGGGTTCAGGGCCAGTGGTCATCGATTCGAC
GTGCCAGAAGTCACTTTCTGCGCCGGACCCATTGCCGCCGGCGTGTGCGGCGGTCAGCAT
CTGGCCATGCCCAGCCTGTTCCGCCATCTGTTGCGTCCCCTCAGCCTCGCCGGCCTGGCC
ACCGTGCTGGTGGTGGGCCTGTCATTCGCGGTGCAGCGCAACGGTGCCGGGCTGAGCCTG
CTGCTGCTTGCCGTGTTCCTGCTGCTGTTCGTGGTGCACGGCTGGGCGTCGGTGCCATCC
CGCGTGCGCGCTGTCGCGGCGGTGTTGCAGGCGTTGCTGGCGGTCGTGCTGGTTGCGCTG
CAGCCGCGTACCGGCACCGCACCGGTACTGCTGGTGGTGCTGGTGGCGCAGCTGGCCGAG
CATTGGCCACCGCGCTTCGTGCTGGCTGTTGCACTGCTGGCCAACCTCGCCATGTATCTC
GTGCTGCGCTACAGCGGCTTCAGCCAGCCGCTGCTGGTGGTGCTGCTCTATGGCGGCTTC
CAGGCCTTTGCCGCACTGACCGCACACTATGCCCGCAGCACGGCGCTGGCCCGCGATGAC
CTGGCCCGCGTCAATGCCGACCTGCTGGCTACCCGCGCGCTGCTGGCCGACAGTGCACGC
GACGCCGAGCGCCTGCGCCTGGCCCGCGAACTGCACGATGTGGCCGGGCACAAGCTCACC
GCGATGCGCTTGAACCTGCGTGCCCTTGCGGCCGACCCTGTGCTGGCCAAGCGCGAAGGA
TTGGTGCTGGCCGAGCAGCTGTCCGGCGAGTTGCTGGCCGACATCCGCCAAGTGGTGCAA
TCGATGCGCGATGATCGCGGCCTCGATCTGGCCACCGCATTGCACGCGCTGGCCGCGCCG
TTCCCGCGCCCGAAGCTGCAGCTGCAGATCGGCGAGTGCGTGCGCGTGGTTGACCCGCTG
ATGGCCGAGACCGTGCTGCGCCTGGTACAGGAAGCGCTGACCAATGCCGCCCGGCATGGC
AACGCAGACACCGTATGGCTGACGATCAACGAGGAGGATTCCCGGTTGCGTATCGACATC
CGTGACGACGGCCAGCGCGCCGAACGTATCCGCGAGGGCAACGGCATCGCCGGCATGCGT
GAGCGCCTGGCCGCAGTGCGTGGCCAGTTGGAACTGGCCCGCACCGCACAGGGCGGCATG
CACCTGACCGCCTGGGTGCCGGCATGAACGGCAGCGCGATCCGTGTTGCCCTGGCCGACG
ACCAGGCGCTGGTCCGCGCCGGGCTGCGTGCGTTGTTGCAGGGGTTGGGCGTGGACGTGG
CGCTGGAGGCCGAGGAGGGCCAGGCGTTGCTGGACGCGCTGTCCACCCAGCGCGTGGATG
TTGTGCTCAGTGACATCCGCATGCCCGGGATGGACGGCATCGAAGCAGTGCGCCAGCTGC
GCGCGCGCGGCGATGCCACGCCGTGGCTGCTGCTGACGACCTTTGATGAAAGTGATCTGC
TGCTGCGTGCCAGCGAGGCCGGCGCACAGGGCTTCCTGCTCAAGGATGCCGCACCCGCAG
ACCTGCGCGAAGCGATCGAGCGCGTCGCCGCTGGTGAGACTCTGCTGCTGCCGGTCAGCA
CCGAGCCGGTGCGCGCCCGTTACCGCTTCCACGACGAAGCACCGCCCACCGATACCTTCG
GGGAACGCGAAGTGGCGATCCTGCGCCTGTTGGCCGGGGGATACAGCAACAAGGAGATCG
CACGCAGCCTGTTCCTGGCCGAAGGCACGGTGAAGAACTACGTGTCCGCCATACTCGACA
AGCTGGGCACCCGCGATCGCACCCGTGCGGTGCTCAAGGCGATTACCCTGCGCATCATCT
GAGTGGACCGAGCAAGGAGTGCCAGTGAACCCGATCCTGCATGTGGAAATCCCGGCCAGT
GACCTGGACCGTGCCATCACGTTCTACCAGCGGTGGCTGCAGGTCGCGGTGGACGAACCT
ATCGTGCTGCACGACTGCCGGATGGCCTACCTGCCGTTCTCCGATGAGGCCGCCGGTGCC
AGCATTGCGCTGGTGCACGGCGCGGACTACCGGCCCTCCGAGCAGGGTGCACGCATCTAC
ATCGGCGTCGATGACCTGGATGCGAGCCTGGAGCGTGCACTGCAAGCGGGAGCTGAGCTG
TGCTTCGGACCCGCCGATGCGGGTGACTGGCGCGTGGCCGAGATCCGCGACAGTGAAGGC
AACCGGATCGCGGTGCAGGCGCGCGCAGCTCTGTAGAGCCGAGCCCACGCTCGGCTGCTG
TTGGCCCAGCCGCTCCAGCTCATCCGAGCATTGGCTCGGCTCTACAAGAGCGCGGCGCGC
GAGCGCTGCAGCCAGTCATTGATGGCCGGGTCCAGTCGCGGGTCGTCCGGTAGCTGCATG
CCGAAGCGCTGCTGCAGCACCTCACGCACATCACCCACATCATGCAGCGGGCGCTTGTCC
GGCGCCTGCCCGGGGCGGTACTCGGTGTAGTTGCCGCTGCCGATGGTACGGCGCCAGTCC
GGCCCGGTCAGCGATGCGCGCAGCTGGCCGGGGAAACTGGAATCGGGATGGGTGCACACG
TACCAGTTGCCCACCACGTTGTCGATCGGTGCCGGCGCCTGCAGGTCGAACCGATACATC
GCCCGCCAGCCATCGTTGGACTCGGCCGACAGCACGAAATCACCCTCGCCGGGCAGGCGC
TGCAGCAGATAGCGTTCGTGCGGCGTGGCCTGCGGCTGCGGATCATGCAGGCGCAGCGGC
ACGGTCGGGGTCAGGCTGCCGAACCCGGCATCCACCAGCCAGTCATCGCCATCCACCTGC
ACGCGTAGCAGCAGGTGGGTACGCGCGGTCAGTTCGCCGTCCTGGGCGGCCAGCAGTACG
CGCGCGCTCAATGGCTGCGCGTCGAAGCCCAATGCCTGCAGCAGCGCCAGCAATCCGCCA
TTGAGTTCGAAGCAGTACCCGCCACGGCGGTCGTCAAGCAGCTTGCGTTGCACGCTGTCC
AGGTCGATCGGCACCGCATCGCGCAGCAGGCAGCTGAGGGTCTCGAAGGGCAGCAGTGCG
TTGTGGCGCTGCTGCAGCAGGGTCAGGCCGGCCAGCGTCCGCGGTGGCGGCGCATCCAGC
TGCAGGCGCTGCAGGTAGCGGGGGACATCGAGCGTCGTCATGGAGGCACCGGGCGGGGGA
GGGAGGTCCACTGTGCTCCCCCAACCGGGGTTGAGGTCAAGCGCGGCGGCCGTGTCATGC
CTCCGTCGCCTGCACCCGGTACAAAGGCCGCGTCCACCAGCGATGGGGGGACGCAGACGA
AGAAAGCGCTAAAGTTGTCCTGAATCCGGCCGATACAGGTGCGTCCTTCCGCCTGGAGTC
TGTCATGTCGGCCGTTGTCCCCCACCTCCGGTCCCTGCGCACGCGCCTTGCTGCGTTGCA
CTCGGCGTCCCCCGGGCTGCTGCGCTGGCTGCAGCCACATCGGCTCAGCGTGGCCAACAA
GCTCAAGGCCACACTGTGGATCTGCGGCCTGGGCCTGGTGGCGATCGCTGCTGTCTACGC
CTGGACTGGCCATGCCAACGCACTGGCTGCGCGCAGCCAGGCCAGTTACCAGCGCGGCAG
CGATCTGGCTGCCAGCCTGTCCACGCGGGTGGCCGAAGCGCGTCGCCTGCAGACCCAGTA
TGCACGCAGTTTCGATGATGCCGACCGCGCGCAGCTGTTGGCCACGCAGAAGGCGTTGCA
GACCGATCTGCAGGCGCTGCGCGCGACGCCGATGGATGCTGGCCGGCGCAAGGCCCTGCA
GGCGCTGACCGAGGCTGCCGACGCGTTCTCGCAAGGTGTGGCCGCCCTGTTCGAACGGGT
CGACGAGATGGGCCGTGGTGATGCCGGCCTCGCCGCGCAGCTGCAGCAGGCCGCTGACAC
CCTGCAGGCGCAGGTGGATGTGCAGCAGCGGCCCGCGCTGGCGCTGTCCCTGCAGAAGAT
GCGAAGGCAGGAGGCACTGCTGCTGCTCGACGGTGATTCCACCCACGCCGACCGCGCCAG
CGAGGAGAAGCTGCCGTTCGACCTCGCGCTGGCGGGCCTGCCTGCGGATGTGCAGGACAC
CCTGCGCACCGGGATGGAGGCGTATCAGGCCGCACTGCTGGGGTATACCGCTGCCCGCGT
CGGCCTGGATGTGGAAGCGCAGTCGCTGCTGGATACCGCCACGGGCGTAGCGCCGGCGTT
GGCCGCATTCCAGCAGGCACAGGTGGCGGCGCTGGCCGGGGCGCAGGCACGCCAGCAGGC
CTGCGCGCGCACCATGAGCGTGCTGTTCGCACTGACCCTGCTGCTGGTGGCCGGCGTGCT
GATCACCAGCCTGGTGCTGGTGCTGCGTGCGGTGCGCCAGCCGATCCAGGACACCCTGCG
TTTCGCCAGCGACATCGCCGACGACCGCCTCGACACCACCCTGCGCGTCTACAACGCCAA
CGATGAAATCGGCCAGCTGGCCCAGCGCCTGGTCGACATGCAGCAGCGCCTGCGCGCGCG
CATCGAGACCGAGCGTGCGGTGGCCCGCGGCAACACCCGCGTGCGCCAGGCATTGGACAG
CGCACAGGCCGGCTTGATGGTGATCGATGCCGAAGGCTTGGTGGCGTACGCCAATCCGGC
GCTGCTGGAGCAGCTTGCACTCCGGCTTGAAGATCTGGTGGGGAGCGATGCGGTACGCCT
GCATCCGGCACTGGCCAGCCTGGCTGGCGTGCGCCAGCGCGAGGAGCGCGAGATCGGTCA
TGCCGGCGTCCGCTACCAGTTGATCGCCAATGCCATCACCGACGAAGGGCATTTCCTCGG
CGTGGCAGTGGAGTGGCGCAGCCGCGCGCTGGAAACGCTGCTGGAAACCGAAGTGGCAGC
ACTGGTCGACGCCGCCGCACATGGCGACCTGCACGGCCGCATCGCGCTGGAGGGAAAACA
GGGCTTCGTGCGCACGTTGTCGACAAGCATCAACCGCCTGCTGGCGACCTTCGAGACCAA
CCTCGGCGATCTGCAGGCGCTTCTGGCGGCGCTGGCCCGTGGTGACCTCAGCGTGCGCAT
GGAAGGTGAGCTGCAGGGCGTGTTCGCACGCATGCGCGACGATGCCAACGCCACGGTCGC
GCAACTGGGCCGCATCGTCACCCGCATCCAGCAGGCGACGTCCAGCCTCGACACCGGCGT
TGGTGAGATCGTTGCCGGGCACCATGATCTGTCGCAGCGTACCGAACAGCAGGCGGCCAA
CCTGGAAGAGACGGCAGCGTCGATGCACGAGTTGACCGACACCGTTGGCCGCAATGCCGA
TGCCGCGGGCCGCGCCGATGCCCTGGTGCAGGGGGCGGCCGCGGTGGCCCAGCGCGGTGG
CGAGGCCGTCGGCCAGGTGGTCGCGACCATGCATGGCATCAGCGAGGCCTCGCGGCGGAT
CGGCGACATCACCCAGCTGATCGATGGCATCGCTTTCCAGACCAACATCCTCGCGCTGAA
TGCCGCGGTGGAAGCCGCGCGCGCAGGTGAGCAGGGCCGCAGCTTCGCCGTGGTGGCTGC
GGAAGTGCGCCTGCTGGCCCAGCGCAGTGCCGAAGCGGCCAAGCAGATCAAAGGACTGAT
CGAGGATTCGGTGGCGCGTGTTGGCCAGGGCAACCAGCAGGCCGAGCAGGCGGGCATCAC
GATGGGCGAGATCGTTGGCAGCGTGCAGCAGCTGGCCGAGCTGCTGGCCGGTATCCGCAG
TGCATCGCAGGACCAGCATGCCGGCATCGCGCAGGTGAAGCAGACCATCGTGCAGATGGA
AGCCAGCACCCAGCGCAACGCCAGCCTGGTGGAAGAGGCTGGTGCCTCCACCGCGCAGAT
GCAGGCGCAGGTACACGCGCTGACCGAAGCGGTGGGCGCGTTCCAGTTGCAGTCGATGCC
ACAGGCGCGCGCTGCGGCCTGATCGTGCTCCGGTATGCCGGCCGCTGGCCGGCACGCCCC
TGATCATGCCGGCCCGCGGCCGGTACTACCCTTGTGGCTCAATACACGTCGCGACGGTAG
CGCCCGGTCTCCAGCAGCGTTTCCACTTCTTCATCACCCAGTGCTTCGCGCAGCACCTGG
TCCACGCCTTCGGCCATGCCCAGCAGCGAACCGCAGACGTGGATGACCGCACCACGCTGC
ATCCAGTCGCGCAGGGCATCGGCTGCTGCACGCAGGCGATCCTGCACATAGCCGCCCTCA
CCATCGCGCGAGAACGCCAGGTCCACCCGCGCGAGATGGCCGTCGGCCTGCCACGCTTCG
ATCTCATCGGCGAACAGGAAGTCGTGCGCGCGCTCGCGTTCGCCGAACAGCAGCCAGTGC
CCGTGCTCACCTGCATGCGCGGCTTCGCGCAGCAGGCTGCGCAGGCCCGCGATGCCGGTG
CCATTGCCGATCAGCACCATCGGCGCACCGCCAACGCGATGGAAACCGGGGTTGCGGTGC
ACGCGGGCCACGATGCTGGCACCAACCGGCGCATGCAGCGACAGCCAGCCCGATCCCAGG
CCGGTGCGTCCGGTTTCGTCATGGACCAGCCGCACCACCAGTTCGACCGCACCGTCATCC
GTACAGGATGCGATGGAGTACTCGCGCCCCGGCAGCAGTGGCAGCCCTGCCAGCCAGAGG
CACGCATCCTGCACCGCCAGCGCAGCATCGGCATCGGGCAGCTCGCGCTCGCTGGCCAGC
GCCAACAGCGTGCGCGGCTGGCCGTCAATCAGCAACGGCTGCTGGGGATCCAGCCCATGT
GCCTTCAGCACCGCAGCGGCGTGCCGCGCGTTGTGGCGGGGCGCGACGTGCAGGATGTCG
CCCGCTTGCCATTGCGCGTCGGCCGGTGGCGCAAGACGGATGCGCCAGATGGCGCCGCCC
ACGCTGCCTGGATTGAGGCGGTCACGGCCGAGCAGGCGCCACTCGTGCATCTGCGTCGCG
GCCGGCAACACGCTGTCATCGGTGGCGATGCCGGTCAGTGCGCCGAGATGTTGCTGCCAC
TGGCGCAGCGCCGGTATCGCGGCGGCATCGACATCGATGCGCTCGAACAGCGCACGTGCG
CCGTTGCCCAGCAGCCAGCCATCGAATTGGCGGCCAAAGCCGCAGTAATGCGGGTACTGG
CGGTCACCCAGGGCGAGCAGGCCGAACTGCAGGCCCGACAGATCGGGCGCTTGTGCCAGC
AGCCGCCGCGCAGCGCCCCGTGCCGCATCCGGCGGCTCGCCATCGCCGAAGGTGCTCAGC
ACGAACAATGCCTGCGCAGTGCGCGCGAGCTGCGTGGCATCGACCCGGGCCAATGGCAGC
ACCTGCACCGCATGACCGGACGCCTGCAGCTGCGCGGCTGCGCGCCATGCGAGTTGTTCG
CCCAGCCCGCTCTGGCTGGCATGCACCACCAGCCACGGCGTGCCACCGCCATCGGCAGGC
GTTGCTGGCAGCGACTGGCGCAGGCCACGCGCGGCGCGCTGGCTGCGGCGCCGGTCCAGG
TAGAGCATCCAGCCGGTGATGAAGAACAGGCTCATGCCCAAACTGCTGAGCATCACCACG
ACACGCCCGGGCACGCCGAAGTAGCTGCCCGAGTGCAGCGCGAACACGCTGGTGGCCAGC
TGCGCGCCGGCGCCCTGGCGCGCGTAGGGTCGGGCATCGAGCGTGGCACCAGTGCCCGGG
TCCAGCTGCAGCAGATCATGCGCGCGGTCATGCTGGCCGCCGCGCTGCGACGGATCACCG
GCCATCACGCGCACATTCAGTGCCTGCCCGGGCTTCTCCGGCAGGCGCAGGTCGATGTAG
CCGGTGCGCACGCCGGGCAGTGCATACAGCGTGGCTTCGATGCGCTCCAGGTTCAGGGCG
GCACCGGTGGCGACCTTGTGCTTGGCGGCCGGTGCGACGCCCAGCAGGGTGTTGGCGGCA
CTGCGATACCAGTCGAAGGACCACCACAGCCCGGTCAGCGCACTCATCAGGTAGATCAGC
AGAACCCAGGTACCGACCACCGAGTGCAGGCTCCACAGGAAGCCACGGCCGCTGCGTTTC
CATTCCACCGCCAGCCAGCTGCGCCAGTGCCACCAGCGTCGCGGCCAGCGCAGGTAAAGG
CCGGACAGGGTGAAGAACAGCAGCGCGATGGCGCAGCTGCCGGTGATCCATTTGCCGCGC
TCGCCGGCGGCGAGGTGGCGATGCAGGTCCTCGACGAAATCGAAGAACGCCTGCCCACGC
AGGGCGCTGAATCGCTCGCCGCTGTACGGATCGAAGTAGACCCAGTGTTCCTTGCCACCG
GCGAAGCGTGCCACCGAGGGCCGCTGCCCGGTGGCGTCCACGCGCAGGCGTTGCAGGGGG
CGATCACTGCCGGCCTGCAGCAGCGGCACCAGCTCGCTGAGTTCAAGCGGAAGCTGGCCG
TCGGCATGGTGCTCGGCGATTTCGGCGAAGCCGGGGTTGGCCGCGCGCAGCAGCTCGTCC
TCGAAGGACAGCACGGCGCCGCTGAGGCCCATCACGGCCAATACGGCACCGGCGGTGATG
CCCAGCAGCCAGTGCAGTTGGAACAGGACGTTCTTGAACATGGAAGGAGGAGGGCCTGGA
AGGCTGCCGCCCGCATCCTGCGCAACAGCAAATGAGAATTAGTCGCGGAATTCTCCGTGG
CGGACGGGCTACGGTCAAGGAGGGTTTTGTTGCAGGGCTTTGCAGCCCTGCACCCGCTAC
AAGCCGGAGCAACGTCAACGTCAAAAGCTGGCTTTCCGTGGGTTGGCGGGGTGGGGCCGG
TTGAGGGGGACGCTGCAAGTCCCCCTCCGGGGCCCGGCCCAGCCGCTGGCGGCTGTGCGT
TCGGGCGCTTGCGAAGCAGTGCTTCGCAAGCAAAGCGCCCTCACCCATGTAAGCTCGGTC
GCCGCATCCATGCGGCTCACGCCCCCTCAACCGGACCCACCCCGCCTTCGACAGTTTCCT
GCGATCTGTCGGAACGGCGTTCTGCTTTGGTAGGTGCCGACCGTTGGTCGGCACGGGGTC
TGATTCCGTTCTGAATATCGATATCTGACAGATGTGTCGACCAAGGTCGACACCTACCAA
CAGCCGCGAAGATCTGTCAGAGGCGGGGGGGGGGGGGGGGGGGGGGGGGGGGGGGGGGGG
GGGGGGGGGGGGGGCGGCGGGAGGGGGCGGGGGAGGAGGACCCGCCCCCCCCCCCCCCCC
CCCCCCCGCCATCCCACGGAATGCCCGCTTTGGCTTTGGCTGTTGCCGTTGCATTGAGCA
GGGTGCAGGGCTGCAAGCCCTGCAAAAAACACCCTCACTTCACCCAGCTGTCGATCTCGC
CGTGGGCGAACGGTCCCAGCTTGGCCTTCACCAGCCGCCCCTGCGCATCGAACAGCACGC
TGTAGGGCAGCAGGCCCTGGGTATTGCCCAGCTGCACGCTGGCATCGCGCGGCCCCGGGG
TCTCGATCACGATCGGATAATCCACCGGTACCCGCTGCAGGAAACCGCGCACGTCCTCCG
GCGTATCCAGCGCCAGTCCCAGCACCTGCACACCGCGCTCGCCCTGGATATGTGCGAAAC
GCGCCAGTTCCGGCATTTCTTCCACGCAGGGCGCGCACCAGCTGGCCCAGACATTGATCA
ACAGCGGGCGACCGCCAGCGTGCTGGCGCAGGTCCAGCGGCCGGCCTTCAAGATCGGGCA
GCGACAGCGCGGGCAGGCTGTCGCCGACCTGCAGGGCAGGTGCCGCAGCCGCCACAGCAG
GCGCCGCTGGCATGGCCTCAGGCGCAACCGGCGCAGGAGCCAATCGATGCCCGGCCCACA
GGCCAAGGCCGGCGGCCAGCACCGCTGTCCACAGCAGCGCTGGCCGTTGCCACTTCATCG
TGCGGTGCGCAGCAGCGCTTCCTCCACCACCGCCTGGGTCAGCAGGGTCGGCAGCACGGT
CGGCGGTGCGCCGGGGCCGTACACCACGTACAGCGGCACGCCGACGGCTTTGTGCTCTTC
CAGGAACGTGGTGATCTGCGGATCGACGTTGGTGTAGTCACCGCGCATGTACACCGCGTT
GGTGCGCTTGAGCAGGTCCTTGAACTCCGGCCGCGACAGCACGGCACGCTCGTTGGCCTT
GCAGCTCACGCACCAGTCGGCGGTCATGTTGACGAACACCACGCGGTTGTCGGCGCGCAG
GCGGTCCAGCAACTGCGGCGAATACTCCACCACGTTGTCGCTGGCGGCCTGTGCGGCGCG
AGCCGGCGCTGCCAGCTGGGTCACGCCCCAGGCCGGTACCAATGCGCTGATCGCCAGCAG
CACGCCGAGCAGGGTTACTGCACGCGAACCGGTCCAGCGGTTGCGCTCGAACAGCCACAG
GCCGAAGGCGAACAGCAACAGGCCACCCAGCACCAGCGCCATGCCGTCCACGCCGCGCTG
CTTGCCCAGCACCCACAGCAGCCACAGCGCGGTGGCGTACATCGGGAAGGCCAGCACGTG
CTTGAGCGTTTCCATCCACGGGCCGGGCTTGGGCAGGCGGCGCGCCAGCGCCGGCACGAA
GCCGATCAGCAGGAACGGCAGCGCCAGGCCCAGGCCGAGGAACAGGAACACGGTCATCGC
CTTCAGCGGCGGGGCAATGAACGCGTAGGCGATCGCGCCACCCATGAACGGGCCGACGCA
GGCACTGCCGACCACGCAGGCCAGCGCACCGGTGAAGAAGTCACCGGCCGGGCCGCTGCG
GCTGGCCAGCGACTGGCCCAGGTTGCCGATGCCGCCGCCCAGGGTGAACACGCCGGACAG
GCTCAGGCCTACCGCGAACATGATGTAGCCCAGCGCCGCCACCACGCCCGGGTGCTGCAG
CTGGAAGCCGATGCCGACGGCGTTGCCGATTGCGCGCAGGCCCACCATCAACGCACCGAT
CACCGCGAATGCGACCAGCACGCCCAAGGTGTACCAGAGCGCGTGGCTGCGTGCGCGCTG
CGGGCTTTCGCCACTTTGCGCCAGGCTCAGGACCTTCAGCGACAGGATCGGCAGCACGCA
GGGCATCAGGTTCAACACCAGGCCGCCGGCCAGCGCCAGCAGCAGCACCCAGACGAACGA
ACGGTCCGGGTTCGGTGTGGTCGCCGGCGGGCGCGTACGCAGCGCGTTGTCACCGCGCGC
ATCGGCGGCGAATTCATTGCCGTCCACGGTGCCTGCGACGGCCGGGGGGGCGGCATCCGT
ATTGGGCACCGTCGGCAGCAGGCGCAGGGGGGCGCCGTTGGCGCCTTCGCGTGGCGCCGC
AGCCAACGGGCTGATTACCTCGTTGCGCGGCGGTGCCTGGTCGGCGCTGGCGCTGACCTT
GCCGGCCGGTATCGACAGCTTCACCCGGCGGGTCATTGGCGGGTAGCAGATGCCATCGGT
CTGGCAGCCCTGGAAGGTCACCACGAGGGTGCCGTCAACCGCGTCGGCAACCGTGCGCCG
CAACGGCAGCGGCACTTCCACCTGGTTGAAGTACACCGAGACATCGCCGAAGTGCTCGTC
GCGATGCGACTGCGCGGCTGGCCAGCGCGGCGTGCCGGCCTGCACGCCGGTGCTGCCTTC
CAGCTTCAGCGAGGTGCGGTCGCGATACAGGTAGTAGCCCGGTGCCGGACTGAAGCGCAG
CAGCAGGGTGTTGCCGTCGCTGGCGATGGCATCGAAGCCGAACGCCTGCTCCGACGGCAG
CGGCAGCGTCTGGCTGTTGCTGGCCGCACCTGGCAGGCGCAGGCCGCCGCTGTTGCCGGC
ACCGGCCAGCGGGTTGTTGAACGGACTGGCCGCACCGGCGCGCGCGGCAGGGGCCGCGGC
CTGTGCACCGCTGCCGGGCAGGGTGACCTGCACCACGCGCTTCTGCGGCGGGTAACAGAC
ACCGGCATCTGCGCAGCCCTGGTAACGCACTTCCAGGCTGATGGTGCCGGCGGCCTCGGT
CGGCGTGCCGGGCAGGGTGGCCTGCAGGCGCTCGCGATAGGTTTCGACCTCGCCGAAGAA
ATCGTCGTGGTGCTTGTCGCCCTTGGGCATCTGCAGCGCGCCGGCGTTGAAGGCCGGGTC
GGCCTTGACGCTGGTGCGGTGGCGATACAGGTAATAGCGGGGCGCGATCTTGAACTGCAG
CTGCACCTGGCCCCGTTCGGGGGCACTGGCGGTCAGCGCGAACGCCTGGTCCACCGGCAG
CAGGTCCTTCTCATCCAGGGCGAAGGCGGGCAGCGAGAGCCACATCAGGGCGCACAGGGC
GGCGCCACGCGCAAACAGAGTCTTCAATCAGTGTCCTCCCGGGTCTGTGCCCGGATCCAG
TCCAGATACGCCGGCAGGCCGGCCCGGGTTTCGACCGCGATGCACTCCGGGAGTTCATAC
GGGTGCAGTTCGACGATCCGGGCGATTGCGTCATTGACGCGACTCGCGGTGGTCTTCACC
AGCAGCTGCAGCTCGGCGTCGGTGGTCACCTCGCCCTGCCAGCGGTAGGTCGACTGCGCG
CCATCGAGGCGGGTCACGCACGCGGCCAGGCGCTCGCCAACCAGCGCGTGCGCGATGCGC
TCGGCACTGGCCAGGTCCGGGCAGGTGGTCAACAGCAGCAGGACGGGATCGACGGTCGAC
ATGACCGTCGAGTATAGGGCCGCCGCCGGGTCAGGACCCGGCGGCGGCCGTGGACCGCTG
CGTTGCGCGGTCAGTTGGCCAGCTGGCAGGTGGCCGGCTTGGCCGAGGTGAACAGGCCAG
GGGTCGCCCACTCGGGGTGGTCGATGAACGGGTTGCGGTTGCCCTGGAAGCTGTAGATCA
CGTCATTGCGCGCACGCTCGGCATCATCCGGCGGGTCGGACAGGTGCCAGTCGATCAGCG
TCGACAGCAGGCCCATGTAGGCCGGCGAGCTGCTGGTCTTGACGATCCTGCTGCGGTCGT
CGGTCAGCTCCAGGTCCGGCTCGGACTGGCCAGTGGCTGCATCCTTGCCGCCCTCGTAGC
GGATCGCCATGTACATCACCGCACGCGCCATGTCGCCCTTGCGCTTGCCCCACACCTCGA
ACGTGCCGGTGTTGCCGTCCGGCGTGCGCACCCAGTTGGAGTTGCCCGGATAGCCACCAC
TGCCGCCACCCTGGCCGTTGTTGGCCTCGGTGGCGCGCTCGCCGCAGCTGGCGTCGCACT
TGCCGAACGGCTTGTTGCCACGGTCGGCGTTCCACTGTGCATCGGTCAGGTACAGCATGT
GGGTGTCGGTATACGGCGCGTACGGCAGGCCCTTGTCACCCGTGGTGGTGGCAAAACCCA
GCGAGTTCGGCCAGGTGTGCTCGCGGTTGTACTTCAGGCCACTGCCGCTGCCGGCGCGAT
CGGTCACCTTGGCGTAGCTGCGGTTGCGATACGCGTCGAGGATGCGGTTCGGGTTGTTCG
GGTCCTCGTCTGCGATCTCCAGGATGGTCCAGGTACTGGTGCCCGAGCCGCTGTACGGGT
AGGCGGTGTGGCCCTTGATTGTCGCGTGCAGCGAGCAGCGCAGCTGGCTCGGGCTGCTGG
TGTTGACCTTGGAGTAGTAGCCGGCCGGCACGCCAGGGTTGCCCGGGTCCGGATTGCCGC
CGGTGCTGGCCACGGTGAAGGCGATGCGGCTGTCGGCCGCCGGGTGTGCGCCCTGCAGGT
CGGTGATGCGCGCGGCGCGGATGTCGAAGCGGCAGGCTTCACCGGCCACCAGCGCGGTGT
TGGTGGACAGCTTCACGCTGCGCCCGCTGGCCGGGAAGGTCAGCGGCACGCTGCCGGAGG
TACCGCAGCTCAGCGCGAACGCGCCGCTGGCCAGGTTCACCGTCTCGCTGAACACCACTT
CCAGATCGGCGGCGGCCGGGAAGGTGCTGCTGCCCTGCGCCGGGGTGGTGGTGGACACCG
ACGGCGGCGTGTTCGGGCCCGGGGTGCCGCCGCCGCTGAAGGTCTGGCCGTTGTTGCAGC
TGCCGAAGGTCTGCCTGGCCGACTCGGCCCAGGTGAAGTGGGCGTACTGGCTGCCGCTGC
CGGTCAGCTGCAGCGAGGTGCCGGGAGCCGTGCTGTTGGTCTCGGCCACCGGAATGTTCT
GGCTGGTCATGCCGGCGGCAGGGCCACCGGAGGCGGTGATGGCGCCCTCGTAGCTGAGGA
ACTGGACCACCTTGCCGCTGGCGTCGACCAGGGCGATGCCGTCGTTCGGGCCGTTCTGGA
TGCCGTTGGTCGGGTAGTTGACCACGGCGATGCTGGCGCTGCCGCAACCGGCGGCGGTGC
CGGCCGGGACCGGGTTGTTGGCGTAGACCGTGGCGGCCGAAGGATTGCTGCCGTTGTAGA
GGTAGAGGCGGTAGCCGGACAGGTCTTCACCTGCGGTAGCGACCACTTCGATGGCTTCGC
CGACGTCACCGGCGGCGGTGCTGTCGTCGTAGTGCAGTTCATTGATGAAGACCTCGGCCT
GGGCCGGCGCCGCGGCCAGTGCCAGCAGGCAGGCGGCGGCAAGCGGGGACAGCAATCGCA
TCGACTACTCCTTGTGATTGGGAATGCGTGACCGAGCCTAAGGCCGATCCAGTGACACTT
TGTCGTAAATGAACGTCAGATATCTGACAGTGCGACGCTTGTCACCGAAATTGTCCAGGA
CCAACGCCTTGGCCGAGGCGCGCGGGTGGAAAAAATTTTTTCATTCCGCCCTTGAAAGGG
GGCGGCGGGGCTCCATCTCTGCCCTGCTCCCGACGTTGTCGGGTTTCTTCACGTGCGGTT
CTGGCACTCGCCTGGGGTGAGTGCTAACATCGCCGGACTTTTTTAGATCAATCAATCACT
TAAGAGGTCTCCTATGAGCATCAAGCCGCTGCACGACCGCGTTGTGGTCAAGCCGATCGA
AGCCGACGAAATCTCCGCCGGTGGCATCGTCATCCCCGACTCGGCCAAGGAAAAGTCCAC
CAAGGGTGAGGTCGTGGCCGTCGGCCCGGGCAAGCCGCTGGACAACGGCAACGTGCGCGC
GCCGTCGCTGAAGGTCGGCGACAAGGTCATCTATGGCCAGTACGCCGGCAGCTCGTACAA
GAGCGAAGGCGTCGAATACAAGGTCCTGCGCGAAGACGACGTGCTCGCCGTCATCGGCTG
AGCCTCGGCGCGACCTGTTTCAACCTGATCCCAAACTCCCAGCCGCCGGGCATCGTCCGG
CGCTACCAATGAGGTAAATGCAATGGCTGCCAAGGATATTCGTTTCGGTGAAGACGCCCG
TTCGCGCATGGTGCGCGGCGTCAACGTTCTCGCCAATGCCGTCAAGGCCACCCTGGGCCC
GAAGGGCCGCAACGTCGTGCTGGAAAAGAGCTTCGGCGCCCCGACCATCACCAAGGACGG
CGTCTCCGTCGCCAAGGAAATCGAACTGGCTGACAAGTTCGAGAACATGGGCGCGCAGAT
GGTGAAGGAAGTTGCTTCGCGCACCAACGACGATGCCGGCGACGGCACCACCACCGCCAC
CGTGCTGGCCCAGGCCCTGATCCGCGAAGGCGCCAAGGCCGTTGCCGCCGGCATGAACCC
GATGGACCTCAAGCGCGGTATCGACAAGGCCGTTTCGGCCGCCGTCGCCGAGCTGAAGAA
CATCTCCAAGCCGACCGCCGACGACAAGGCGATCGCCCAGGTCGGTACCATCTCGGCCAA
CTCGGACGAGTCGATCGGCCAGATCATCGCTGACGCGATGAAGGAAGTCGGCAAGGAAGG
CGTCATCACCGTTGAAGAAGGCTCGGGCCTGGACAACGAGCTGGACGTGGTCAAGGGCAT
GCAGTTCGACCGCGGCTACCTGTCGCCGTACTTCATCAACAACCAGCAGTCGCAGACCGC
TGACCTGGATGACCCGTTCATCCTGCTGCACGACAAGAAGATCTCCAACGTCCGTGACCT
GCTGCCGGTGCTGGAAGGCGTCGCCAAGGCCGGCAAGCCGCTGCTGATCGTGGCCGAGGA
AGTTGAAGGCGAAGCGCTGGCCACCCTGGTCGTCAACACCATCCGTGGCATCGTCAAGGT
CGTGGCCGTCAAGGCTCCGGGCTTCGGCGACCGTCGCAAGGCGATGCTGGAAGACATGGC
CGTGCTGACCGGCGGCACCGTGATCTCCGAAGAAGTCGGCCTGTCGCTGGAGAAGGCCAC
CATCAAGGACCTGGGCCGCGCCAAGAAGGTGCAGGTCTCCAAGGAGAACACCACCATCAT
CGACGGCGTCGGCGACAAGGCCAACGTTGATGCACGCGTGGCGCAGATCAAGACCCAGAT
CCAGGACACCTCCTCGGATTACGACCGCGAGAAGCTGCAGGAACGCGTGGCCAAGCTGGC
CGGCGGTGTTGCCGTGATCAAGGTCGGCGCCTCGACCGAAATCGAAATGAAGGAAAAGAA
GGATCGCGTCGACGACGCCCTGCACGCCACCCGTGCGGCCGTTGAAGAAGGCGTGGTTCC
GGGCGGCGGCGTTGCCCTGGTCCGCGCGATCACCGCGCTGGCCGGCCTGAAGGGCGCCAA
CGAAGACCAGAACCACGGCATCCAGATCGCCCTGCGTGCGATGGAAGCCCCGCTGCGCGA
GATCGTTGCCAACGCCGGTGACGAGCCGTCGGTCATCATCAACAAGGTCAAGGAAGGCAC
CGGCAGCTTCGGCTACAACGCCGCTACCGGCGAGTTCGGCGACATGCTGCAGTTCGGCAT
CCTGGACCCGACCAAGGTGACCCGTTCGGCGCTGCAGAACGCGGCCTCGATCGCTGGCCT
GATGATCACCACCGAAGCCATGGTTGCCGAAGCTCCGAAGAAGGACGAGCCGGCCATGGG
CGGCGCCGGTGGCATGGGCGGCATGGGTGGCATGGGCGGCATGGACTTCTAAGGTCCACG
CCCGCGTCGGACGTTGCCGGCCCTGGTCGGCGCGTCTCCCCGATGCAAGGAAAAACCCCG
CCGCGAGGCGGGGTTTTTTTGTTGCCCGGTTGCCGCCATGGCGCCGCGTCGCTACGCTCG
CAGACCATGCCTACCTCGTTCATCGTCGTCGACGACTTCCTCTCTCCAGCCGATGCACAC
GGCCTGCGCCAGGCCGGGCTGGGCCTGACCTACCCGGCGCAGGAGGGGGCATTCCCCGGG
CGTAATTCGCTCGAACGGCTGGAGCTGGACGGCCTGTCCGAGGCCGCGTCGCGGTTGGTC
AACGAGCCGCTGCGGCCGGTCAATCCGTTGCAGTCGCACGGCAAGTTCCGGCTGACCCTG
GCCAGCGATGTGGGTCGCGCCAAGGTGCACACCGACCATTCGCACTGGTCCGGCATCCTC
TACCTCAGCGCCCCGGAGCACTGCGAAGGGGGTACCGAGTTCTTCCGCCATCGCCGCACC
AACACCGAGCGCATGGCGCTGAACGCCCACGAGCTGGCTGCGCTGGGCTACGCCAACGGC
GGCGACATGCATCGGGACATCATCGAGCGCGACAGCGTCGACGACAGCCAGTGGGAAATG
ACCATGCGCATCCCGATGCGCTTCAACCGCCTGGTGCTGCTGCGCCCGTGGTTCTGGCAT
ACCGCCGGCCCGGCCTTCGGCGACCGGCCGGAGAATGGGCGGCTGGTCTACCTGATGTTC
TTCGAGCAGGCGCGTTGAAGGGAGGTCATCCACGCATGGCGTGGATCTTATCTCTTGCCA
ATCTGGCACCTTGGTTGCCGAGAGCCCGGCGTGGGCGACCGTGTGGATCCAGGTCTTGCG
ACCGAGAAGTAGCTTGGGTCCCCACGCCGGATTCTCCCTGAACCGCCCGAACAGTTGGTT
GAGTTG
>contig00017 len=79809 cov=32.8 corr=0 origname=NODE_17_length_79809_cov_32.777234_pilon sw=shovill-spades/1.0.4 date=20220914
ACTACAACCAGGAGCGCATCAAACTGAAACTGAAAGGTCTGAGCCCGGTAGAGTACCGGG
AGCGGGCCCAATCGGCCGCCTGACCCCGTCCAAGTCTCGGGGGTCACTTCAAGGATGGGT
TTACGGCGTCCCCCGCAACCGGACCCACCCCGCCATCCCGCAGGAACCCAGCTTTTGCTT
CGGCCGTTGCTGTTGCCCTGGCCTGAAGCGGGTGCCGGGTGCAACCCGGCCGATACCCTC
CCGGTGCTAGGCTGTGGCTACCGACAACCACGGAGGCGGGATGGGGGCGATCGTGTTGTT
GCCGCTGTGCGTGGACGATGCCGCGCTCGACCGCTGCCTGGCCGCACTGGATGCCGGCAC
CGCGCCGGGCACCGCGGTCTGGCTGGCCGACGACGCGCAGACCGGGCCGCGCGCGCAGGC
GGTGGTGGAACACTGGTTGGCGCATACGCCACTGCAGGCCGAGTACACCCGCCGCGCGCG
GCCGCTGGGCGAGGTGGCCCACCTGGACGAGATGCTGCGCGCCTGCGATGGCATGGACGT
GGCGGTGCTGGCACCGGACAGCGTGCCTGCGCCGGGCTGGCTGCAGCAGCTGCAGGACAC
CTTCGCCCGCGATGCCGCCATCGCCACCGCAACCCCGTGGTGCAATGCCGGCGAAACCGC
TGCGTGGCCCAGGCTGGGCGAGATCAATCCCGAACCCCATGATCCGGCCCTGCTGGCGCA
TACCTGTGCCACATTGCCAACCCTGCACCCCGAGCTGCCGTCCGCAGTCACCCATGCGGT
GCTGGTGCGGGGCAACGCGCGTCGACGTGCCGGGGGCCTGGACGTGGACAGCTACGCCGG
CTGGAACGCGGCGCTGGTGGACCTGAGCCTACGCATGGCCGGCCTGGGATGGCGCAACGT
GCTGTGCGAGACCGCCTTCGTCAGCCGGGCGGGGGAGGCGGTCAGCCGTGACGGCGATCT
TGAAGCGCTGGCTGCGCGCTGGCCGGGCTGGGTGCCTCGGTTGGCGGACTTCCTGATGCA
CGACCCGCTGCACGGGCTGCGTGCCGACCTGCAGCAGCGCATGCGGCAGGCGATAATGCC
GAAGGAACAGGGCGACCTGTTCGTTCCTTCCGCGCCGGAGCCACCCGTTTGACTGTTGCC
ATCGCCGCCATCGTCGTCACCTACCAGAGCGGCAGCACCATCGATGCCTGTCTCTCCCGT
CTGCGCCAGGCGCGGGACGTGGCCGAAATCCGGGTGATCGACAACGGCTCGATGGATGGC
ACGCTGGATATCGTGCAGCGCCATGCCAGCCACGACCCGCGCGTGCGTTTTGTCGGCAAT
CCGGACAATCCCGGCTTTGCCGCCGCAAACAATCAGGGGGTGGCCGATTCGCACAGCCCG
TGGCTGGCCTTCATCAACCCGGACCTGATGGTCGAGCCCGATACTCTGGCCGAGCTGCGC
AGCCGTGCCGAACGGTTGGGGGATTGCCTGCTGGGTGTCGAACAGCTGGACGAGCATGGC
CATGCCGACGAGGCCGTGCGCCGTCGTGATCCGGATTTCCTGTTGATGCTGCGTTCGCCC
GGCAAAGGCTCGAAGCTGTCGGTCCCGCGCGATCCGCAGCAGGCGCTGCAGCGGGTGCCG
GCGTTGTCTGGAGCGCTGCTGCTGATGCCGCGTGCGCTGTTCGACCGCATCGGTGGCTGG
GACGCCGGCTATCGCCTGCACGCCGAAGACCTGGACTTGTGCCGGCGCGCACGTGAGGCT
GGCGCGGTGGTGGCGATCGCCAACGACCTGCAGGTCACCCATGTGCGCGGTGTCTCCAGC
CGCTCACGGCCGTTCTTCGTGGAATGGCACAAGCACCGGGGCCTGTGGCGCTATTTCCAG
AAGTTCGAGGCCAGTCAGCGTTCGCTGCCGGTGCGCGTGGCGGTGTGGGGCGCGATCTGG
GCGCACGCCCTGATGCTGGTGCCGCGCCTGGTGCGCAGGTCGTTGTAGAGCCGAGCCCAC
GCTCGGCTGCATGGATAGGGTCATCCACGCATGGTGTGGATCCACTGGCCGCGCCCCCGG
TTCACCCTGCTGGGCGCATAATCCGCCCCATGCCTATCATCCAGTCCCTGCTCGACACCG
ACCTGTACAAGTTCACCATGATGCAGGCGGTGCTCCACCAGCACCCCGGTGCCCAGGTGC
AGTACCGGTTCAAGTGCCGCACGCCCGGCATCGACCTGGCCCATTACATCGACCAGATCG
ACGAAGAGATCGACCACCTGTGCAGCCTGCGTTTCAGCGACGCGGAGCTGGATTACATGC
GTGGCCTGCGCTTCGTGAAGCCCGACTTCGCCGATTTCCTCGGCCTGTTCCACCTCGACC
GCAAGTACATCCAGCTGCGCGCGTCGAAGACCGTGCCCGGCGAGATCGAACTGGACATCA
CCGGCCCGTGGCTGCACACCATCCTGTTCGAAGTGCCGCTGCTGGCGATCATCAACGAAG
TCTGGTTCCGCAACACCACCACGCCTGACTTCGCCGAAGGCGAGCGCCGCCTGCAGGCCA
AGGCCGCGCTGCTGCGTGATACCCCGGGGTTCGAGCAGTGCCGCATCGCCGACTATGGCA
GCCGCCGCCGCTACTCGCGCGACTGGCACGCGCGCCTGCTGCCGCTGCTGCGCGATGCGC
TCGGCCCGCAGCTGGTCGGCACCAGCAACGTGCACTTCGCCCGCCTGTACGGCATGACCC
CGCACGGCACCATGGCCCATGAGTATCTGCAGGCCTTCCAGGCGCTGGGCCCACGCCTGC
GTGACTCGCAGGTGGCGGCGCTGGAATCGTGGGCACGCGAGTATCGCGGCGACCTCGGCA
TCGCGCTGTCCGACGTGGTCGGCCTGGATGCGTTCCTGCGCGACTTCGATATGTACTTCT
GCAAGCTGTTCGACGGTGTCCGCCACGATTCGGGCGATCCGTTCGACTGGGGCGACCGCA
TGCTGGCGCACTTCCAGCAGCGCCGCGTCGATCCGCGCAGCAAGGTGCTGGTGTTCAGCG
ATGGGCTCGACATCGCCAAGGTCATGCGCCTGTACGACTACTTCCGTGGTCGCTGCCAGG
TCGCGTTCGGCGTCGGCACCCACCTGACCAATGATCTGGGTCCGACGCCGCTGAACATCG
TGATCAAGATGGTCCGCTGCAACGGCCAGCCGGTGGCCAAGCTCAGCGATTCGCCGGGCA
AGAGCATGTGCGACGACCCCGGCTACCTGGCCTACCTGCGCCAGGTCTTCGAGCTGCCGC
CGGCGTAAACACGTCGGCTTACAGGTAGTCGACCACCACCAGGTAGGCACCCTGCAGCGG
CTGCTGCTTCGAAGCCTGCACGCTGTAGCGCTCGGAGAAGGCGATATCGCCGGCGCGCAT
CGCGCTGGCCGACACCGACAGCTTCTGCCCCTGGCGCTTGCCGTCGCGCAGCGTCGCGGC
TTGGCCATCGGCCAGCGCCGTCACAGCCACCGTCGAGCCCTTGGCCGACGGCGGGCAGGC
CGCCAGGCTCAGCTCGCCCTGGGACAGGTTGGTCATGCAGCCCGGCTCGGCGATACGGCC
GCTGAAACGAATGCTGCCGCTGCTGGCCTGGGCCAGCGCACTGACGGACATCAGGGCCAC
GCACAGCAGAAGGGAGGTTCTCATGACACGTTCTCTGGTTCGGTGTGTCCTAGTTAGCGA
CAGGTTCGATCCGTCTTTAATAGGACGATTCCGAATCTGCTAGGGCCATCACCAACAAAG
AGTGATGCGCATCAAATAAGGTGATTTCCACCTTAAAAAGGCCTGTTTCCGCGCATGCCG
AATGCGCCGCCAGGTGCGTCATGCAGGGTCGTTTGTGGCCTGATCCGGCCACCGTCAAAT
TCCTTGCGCTCCCCCAACCATGATTTCGCCTAACACGTCACATTTGAGGCGTCAATGAAT
TGGCGTTCAGAAAAATAATGAGACTTTCATCACAGTTGTGCATATACTTGCGTCACGGAT
TCAGGGGAAGGTATGTCCGAGTCCGGCCACAGGTGAGACGCAAGGATGGGTCTTGGTAGC
CCGGCAGTGCTCCTTGCTTCCTCCTCTACTTCTCATCTCTTCAGTAGGGTTAGGTAAAAG
CGAATGCACAAGATCAACCTCATTGCCGCTCTGATGCTGGCCGCCGCTCCGCTGGCCGCC
AACGCCGCCGACGGCACCATCACCTTCAACGGCAAGGTGACCGACAAGACCTGCACCATC
TCGACCCCGGGCGGCAAGGACTTCGCCGTCAACCTGCCGACCGTGTCCAAGAACACCCTG
GCCACCGCCGGTGCCGTTGCCGGTCGTACCCCGTTCGCCATCAACCTGACCAAGTGCAGC
GCCGGCAACGTCGCGACCTACTTCGAGCCGGGTTCGACCGTTGATTTCAACACCGGCCGC
CTGCTGAACCAGGCCTCGGCCAACGCTGCCACCAACGTGCAGCTGCAGCTGCTGGGCTCG
AACAACCAGGTCCTGCCGATCAAGGCTGCCGGCGCTGGCCTGGCCCAGACCAACTCGCAG
TGGGTCACCGTCGGCATCGACGGCTCGGCCGACCTGAACTACTACGCTGAGTACTACGCC
ACTGCCGCCGCCACCCCGGGCGACGTCACCAGCAGCGTCAAGTACACGATCATCTACAAC
TGATCGTAGCCGTACCAGCACTGGCCGGCGCACGCGCCGGCCAGTGCATCGCGGCCCCTG
GCCACATACCTCGAGCGTAGTACTTCCGATGAAAGCATTCTTTCCCCGGGCGCTGCTGCT
GGCAGCGTTCACGCTGCCCTTCTGCCAGAACGCTCTGGCCGGCGTGGTGGTCAATGGCAC
GCGAGTGATCTATCCGGCGCAGGCGCGCGAAGTCACCGTGCAGGTCGACAACGTGGGCGA
TTCGCCGGCGCTGGTGCAGGCCTGGATCGACAGCGGCGACGCCAACCAGACCGCCGATAC
CAGCGATGCCCCGTTCGTACTGACGCCGCCGATCGCGCGTGTCGAGCCGGGCCGCAGCCA
GGCGCTGCGACTGATCTTCTCCGGCGCGCAGTTGCCGACCGACCGCGAGTCGGTGTTCTG
GCTCAACGTGCTGGATGTGCCGCCGTCCCCGGACAACGCTGACAGCGGCGAACAGAATTA
CCTGCAGGTCGCGTTTCGTTCGCGCCTGAAGCTTTTCTACCGGCCGCAGGGCCTGAAGGG
CGTCGCCAACGATGCACCCGCAGCGCTGCGCTGGACCCGCAATGGCGACCGCCTGCGGGT
GGAAAACCCGAGCCCCTTCCACGTCACTCTGGCCGAAGTACATGCCGTGACCGGCAGCAG
TGAAAAGGCCGTCGAGGACAAGGGCGCGATGGTCGCGCCGAAGCAGAGCCTGGAGTTCGC
CGCACCGGCGGGCACCGACCAGGTCCGCTTCATCACCATCAACGACTACGGCGGCCGGGT
GGAACACACCATCCGCCTCGGCAGCACCGGGGGCTGAACGCGCCGCGCCGGCCCCTGGCC
TGCGCATCCCGCCACCGCCGCTGTGCGGCGAATTGAAGGAATGTCAGTGTGATCGGAAAC
AGATTGACATTGTCGATCCATCAGGCGCTTTGCCTGTTGGTTGCTGGCGTGGCCTGCCCA
GGATGGGCGCTGGCTGCCCCGGCCAATCTCGGCGAACAGGCGCTCATGGCGCAGAGTGGT
GCGGCCAATGCGCGTGCACCCGAATCGGCGCAGTTCAACTCCAGCTTCCTGTCTGGCCAG
GCCAAGCAGGTGGACCTGGCGGCCTTCAGCAACGGCAACCCGATGGTGGCCGGCAACTAT
CGTGTCGACGTGTACGTCAACGGTGCCTGGCAGGGCCGTCGCGATCTGCAGTTCAAGGCC
GATGCGCAGGGCCGTGTCGACGCCTGCCTGCCGCTGCCGATGCTGGAAGAAATGGGCGTG
GACAGCGAGGCCGTGCTGCTGCAGCAGGATCCGTCCGTGCCCACCGACAAGACCAGCTGC
GTGCCGGTCCAGCAGCGCATGGCCAACGCCTATGGTGTCTATGACAGCGGCAACCTGCGC
TACGACCTGAGCATCCCGCAGGTGTTCCTGCGCCGCGAGGCGCGTGGCTACGTCAACCCG
GCGCTGTGGGACCGTGGCATCAATGCCGGTTTCGTCGGCTACAGCTTCAATGCCATCGAC
AGCGACAGTCGCGTCGAAGGTGGCCAGCGCAACCGCAGTGCCTACCTCGGCCTCAACGCT
GGCATGAACCTGGGTGGCTGGCAGTTCCGCCACGATTCGAACCTGACCTGGTCCGAGGGC
GACGGCCGCCATTGGCAGAGCATCGCCACCTATGCGCAGCGCGGCATTCCGCAGGTGCGC
GGCATGCTCACCATCGGTGAGGCCTACACCACCGGTGAACTGTTCGATTCGATCGGTTAC
CGCGGTGCCAGCCTGGCCAGCGACGACCGCATGCTGCCCGATTCGCTGCGCGGTTACGCG
CCGGTCGTGCGCGGCATCGCCGAGACCAACGCGCGCATCGAAGTGCGCCAGAACGAGCAG
CTGATCTACTCCTCCACCGTGTCGCCGGGCAGCTTCGTCATCGACGACCTGTACCCGACC
GGTTACGGCGGTGATCTGGAAGTGAGCGTGATCGAGGCCGATGGCCGCCGCCGCGAATTC
AAGGTGCCGTTCGGTTCGGTGCCGCAGATGCTGCGCGAAGGCGTGTCGCGTTACTCGCTG
ACGGCCGGCCAGGTGCGCAACAAGCTGCTGGCCGATGAGCCGTGGCTGGTGCAGGGCACC
TACCAGCGCGGTATCGGCAACCAGCTGACCCTGTACGGTGGCAGTGCACTGAGCGATGGC
TACCTGTCGCTGCTGTACGGCGTCGGCCTGTCCACGCCGGTCGGCGCATTCGCTGCCGAC
GTCACCCATGCGCGTACCTCGTTCGATCACTACGGCAACCACACCGGTGCCAGCGTGCGC
TTGAGCTACAGCAACATGATCGGCGAGACCGGGACCAACCTGACGCTGGCCGCCTACCGC
TATTCGACCGAAGGCTTCTACAGCCTGCAGGACGCGCTGTACGGCCGTGATTCGGACAAG
CGCGGCATCGATCCGACCACCCGTGGCCGCCAGCGCAGCCAGTTCCAGGTAACGCTGAAC
CAGCCGCTGGGCCGTCGCGGCGGCGCGCTGTACGTGACCGGTTCGGTGCGTGACTTCTAC
GACCGTTCCGGCACCTCCAAGCAGTACCAGGTGGGCTACAACAATGCCTGGCGTTCGGTG
AACTACGGCTTCTCGGCGCTGCGCACCGAAGAGGGCGTGCTGGGCCGTTCCGACACCCAG
TACCTGTTGTCGATGAGCGTGCCGCTGGGTCGTGGTTCCCACCCGGTGTCGTTCAGCGCC
GATCTCGGCGTGCGCGACCGCGGTGGCTACGACAACAGCCGCGTCGGCATCACCGGTTCG
GCCGGTGTCGACAACAACTTCAGCTACGGCGTGGCGCTGTCCGATTCCCGCGAAGGTGGC
ACCACCGCGGTCGGCAACGCCGAGTACCGCAGCCGCTACTCCGCGTTGAACGCGACCTAC
AGCCACTCGCGCGATTTCCGCCAGGCTTCGGTCGGTGCCAACGGCAGCGTGGTCGTGCAT
CCGGGCGGCTTCACCTTCACCCCGCAGCGTGGCGACACCATGGTGCTGGTGGAAGCGCCG
GGCGCACGCGATGCGATCGTCAGCAACGCCCCGGGCCTGCGCGTCGATGGCCGCGGCTAC
GCGGTGGTCCCGTACGTGTCGCCGTACCGCCTCAATACCGTCACCCTCGACCCGCAGGGC
ATGGCCCACGACGTCGAGCTGGAAAGCACCAGCCAGTCGATCGCGCCGTTCGCCGGTGCC
ATCAGCTACCTGCGCTTCGATACCCGCAAGGGCAACGCGCTGCTGATCCAGGTGCGCAAC
CCGGATGGCCGCACCATGCCGTTCGGTGCGCAGGTCAAGGATGAGCAGGGCCAGCCGGTG
GGCATGGTCAGCCAGGGCGGCCGCCTGTACGTGCGCAGTGAAAAGAACCAGGGCCGCCTG
CTGGTGGAGTGGGGCGCAGGCGCCGACCAGCGCTGCACCGTCGATTACCAGGTTCCGGCG
GGCGCCGATGCGTCCAAGACCGGCTTCATCCCGCTGGAGGCAGCATGCCGATGATTTCTT
CCCGAGGCCGCAAGGCGCTGGCTGCCGTGGCCGTGCTCGGTGGTGTGTTGCTGGCGCAGC
AGGCCAGTGCTGCGTGCCGGATCAGCTCCAGCTGGTTCACGGCCCAGGACGTCACCATGG
ACATGGGCCAGATCGTGATCCTGCCCAGCACACCGGTTGGCGGCGTGATCAAGGAAATCA
GCGAGTCGATCACCCAGCGCGACCGTGTGGCCAGCTGCGACTGGAACGGTGGTCGTTCGA
TCGGCGAGTACGTCAACGCGGCGCAGAAGCGTCCGGTTCCTGGTTTTGCGAATACCTATG
AAACCGACGTCCCCGGTGTTGGCATCAAGCTGTTCCGTGATTCCGGGGCGATCCAGGTCT
ACTACCCGCATCAGCTCAGCTTTGGCGGTGGTAGCACCGTTACGCTGATTGGCGGTCGCT
TCCGCATCCAGCTGATCAAGACCGCCGCACAGACTGGCTCGGGCGTGATCGCGCCCAATG
GGCGCTTCACCACATACTACTTCGACGGTGACAGTGCCAGCCGCCCAGTGCTGACTTCAA
CCTTCAAGGGCTCGGGCACCACCGTGGTCAGCCCGACCTGTGAAGTGCAGGCCGGCAGCC
GCAACATCGCCGTCGATTTCGGCAGCGTGCCCAACACTACCTTCACCGGTGTCGGTTCCA
AGGCCGTTGACCGCGATTTCGAGATCCGCCTGAACTGCCAGGGCAGCAATGTCGCGCAGT
ACCAGAGCAAGATCGGCATCCGCCTCGATGCCGATCAGGACAGCTCGAACATGCCGGGCG
TGCTGAAGCTCAGTGCGGCCACCAACAGCGCCACCCGCATCGGCATCCAGATGGTCCAGC
GCGATGGCACCACCGAGCGCGAAGTGCGCTTCGGCCAGACCGTCAATGTAGGTACCACCA
CCCCCGGCACCAGCACGATGACCTTGCCGCTGCGCGCCCGCTATGTGCAGACCCAGGCCG
GCACGGTCGGTGCCGGTGTCGCGAACGGCCAGGCCACCTTCACCATCCAGTACGAGTAAG
GCGGCCCCAGGCCGCAGCCACTGTTGCGTTCCACCGCAACGTCGCCCGTGACACGGGCGG
CGTTGACTGCGTCTTGATCTTCCAACGATGAAGATCAATGCCACGACGCGCGTACCATTA
TTCGAATGTGATGTACGTCGCGATTTTGGAGTTTCCTCATGAGGTGACCGTCTCCTGCCT
GCGGGTATTGGACGGGAACGCCGAAAGGATCCAGACGTGGCTACAGCTCCTGGCATTCCC
CCGCGTCGGTCCGCCGGAGCGCTGCGGTGAAGGTCCTGTCGGTGTTCGGCACGCGACCGG
AAGCGATCAAGATGGGGCCGCTGGTGCGGGCTCTGGCCGAGGCTGCGGACATCGAATCGG
TGGTCTGCATCACCGGCTAGCACCGGGCGATGCTGGACCAGGTGATGTCGCTGTTCGAGA
TCACCGCCGACCATGACCTGGATGTCATGGTGCCCAACCAGACCCTCAATGGCCTGTGTT
CCAGGCTGTTCGAACGGCTTGACGCGCTGTACACGCAGGTCCGTCCGGACCGGGTGCTGG
TGCACGGCGATACCACCACGGCGATGACCGCCGCGCTGGCCGCGTTCCACCACCGGATTC
CGATCGGTCATGTCGAGGCCGGACTGCGCACCGGTGACATCAACCGGCCGTGGCCGGAGG
AAAAGAACCGGCGGGTGATCGATGTGGTCGGCGACCAGTTGTACGCGCCCACGCCCAGCT
CGCGCGCCAACCTGGCCGGTGAACACCTGGGCGGGCAGATCCTGGTCACCGGCAACACCG
TCATCGATGCCCTGCAGCAGACCGTAGAGCGCCTGGATGCCGACCCGGCGCTGCGTGCGC
GGGCTGACGAACCCTTCCACATGCTTGACCCCGATCGTCGCCTGCTGCTGGTCACCGGCC
ACCGCCGCGAGAGCTTCGGGCAGGGCTTCGAGGACATCTGCCGTGCGCTCGCTGAACTGG
CACGGCGGCCGGATCTGCAGGTGCTGTACCCGGTGCATCTGAACCCGAACGTGCAGGGCC
CGGTGAACGCCCACCTCGGCCATCTCGACAACGTGCACCTGGTGCCGCCGCAGGACTACC
TGCGCTTCGTGCGGCTGATGCAGCGCGCCGACGTCATCCTCACCGACTCCGGTGGCGTCC
AGGAAGAGGCACCGGCGCTGGCCAAGCCGGTGCTGGTCATGCGCGACGTCACCGAACGCC
CGGAGGCGGTCGAGGCCGGTGTGGTGACGCTGGTCGGCACCGCGCCCTCGCGCATTGTCG
AGGCAGTCAACGCGGCACTGGCACAACCACCGCACCCGACCCGCTTCGATCCCGACGCCA
GCCCCTACGGCGATGGCCGTGCCAGCGCGCGCATCGTCGCCGCCCTGCGTGGCACGCCGC
TTCCCGAATTCTCGCCCGGCCTCCGCAGCAGCGGCGCCGTCCACCCCCACCCACGCGAAG
TGACGCCATGACCCAGACCGGCCGCTCTCCCCTGTTTGCATCCGCCGCCGCGTTCGTCCT
GTCGGGCGTGGTTGGCAGTGCCCATGCCGCCGACAGCGTCGCCGGCCAGTTCGCCGAGTG
GAGCGGCGACAGCACGGTCAGCCGGCAGATGACCCTGCGCGAACTCGGTTTCCGCCAACC
GCTGGTGCTCAGCGGGCAGGAGAGCCAGCGCGAGATCTACCTGCCGGTGCCGGCCGGTGT
CGCCACCCGCGATGCGCAGCTGCAGCTGGACGGGCGCTACGTGCGCGGCCACGCCGGGCG
CACGTCCGGCCTGTGGTCGGTCGATGGCGATCCGATCGCCGCACGCTCGATCACCGATGC
ACAGGGTGACGCCAGCCAGCTGCTGGCCATCGATGGCGAACCCCGCCAGAACGGCTTCGT
GCGGGTCGGCGTCGGCTGGTGGTCGATCGTGTCCGACTACCAATGTGCCGACCAGAGCGC
GCCGGCCAACGTGCTGCGGCTGTCGCCGGACTCGCGCTTCAGCTACCGCTTCGACGGCCG
CGCCGTGGACACCGTGGCCAAGGCCTGGGGCGCGCTGCCCCCGCAGGTGCGCCTGCTGGT
GGACGGCAAGGCGCTGCAGGCCCCCATCTACGACGCGGCCTGGCGCATTGGCACGGCCCT
GCAGGCCGGTGGCAAGCAGGTGCAGGTGCTGGCGCTGCCCAAGGTCGGTGACAGCGTCGA
CCTGACCGGCATCAGCATCCCGGCCAGCCTGCAGGTCGTGCCGGCCTATGCCGCGCTGGC
CACTGGCGAGCGCGCGCATGCGATCAAGGATCTGGCCGAAGTGGGGGCACTGCTGTCGCT
GCGTGACAGTGGACCGCTGGCCGCCGATGTGATGATCGGCAGCGACGCATTGCGCGCTGG
CGTGCGCACGGCACTGGATGCGCTGGCCGCACAGGTTGCCACCGCTGGCGCCGACGCGGG
CACGGCGTTCGCCGCGTGGCGCGGTACCGACATGGGTGGCCTGGAAAAGCCCGCGGCCAC
CGCCTCGGTCCGCGTGGTGGCCGTTGCCGGCCGTCCGACGCTGGTGGTCGATCCGCCGGC
GGCGGGCAAGGTCGCCGGATTGTTCGCCGAACAGTGGCGCAGCTATGCACTGGGCCGAAG
CCTGCAGGTCAGCGCAGCGGGCACGCCGAAGCTGGACGGTGACCAGGTGCTGCTGAGTCG
ACTCGGCAACATCGCCGGCACGGTGGATGTCGTGACCCGCGCGGACCGCAGCGCCAGCTT
CGACCTCGGCGCGTTGTCGGCCGATGGGCGCCTGCCCGAGGAGGTGGTGATCGACGTCTC
GGCGGCCCCCAATGCGGCCGGGCAGGGCGCGGTGGCCACGATCCATTTCAACGATTACCT
GCTGGGCGGCAAGGTGCTGTCGGCCAACGGCCAGCCGCAGCGGCTGGTGGCCAGGGTGCC
GGCCTACGCGCTGTCGGCACGCAACGAGATCCGCGTCAGCTTCCTGCGCCAGCCGGCACG
CCCCTATTGCCACGATCCGGCCACCGCGTATCCGGTCTCGATCCTGCCCAGCAGCCACCT
GACCCTGGCCAAACGTTCGCTGGGCAGTGACTTCGTCGGTGCCAGCAGCCAGCTGTCACG
CGGCAACCAGATGTTCGTGCCCGCTACGTGGCTGCAGGACGCGCCGGCATCGCTGCGCAA
GGTGATCGCGGTGGCCAGTGCAGTGGGGGCCTCGCCAGAGGCGTCGGAGCTGAAGGTGGT
CGATGCCGGTGCGGCGATCAGCCCGGGTGCGCCGTGGCTGGCTTTCGGTGTGGCGCCGTC
GGGTGTCGATGTGGCCGGCCTGGAGGACGGCCACCTGCTGATCGGCGGGAAGCCTCAGCC
GCTGCTGGATGTCAGCGGCCTGGATCGCGCCGCGGTGGTGCAGGTCGGCACCTCCGGCGG
CCAGCTTGGCGTGCTGTACAGTGATCTGGGTGCACAGGCACCGTCGTTCGGCGCACCGTT
CCGGCTGCTGCGCGGTGATCTGGCGGTGCTCGACGGCAATGATGCCGTGCGCGAGTTCGA
TCGCCAGGATCCTTACGGGAGCCGAGTTGCCCAGGATGGCAATCCACAATCGAAGTGGGA
ACGGCACATGGTCTGGTTGCTGCTGCTGGTCGGCGTGATCGTGTTCGCGCTGCTGGCCGC
CCGCGTCACCCAGGTGCGCCGCCGCAAGTCCGCCAACACAGGGCACTGATCCACCGTGGA
CGGTCTGTTCTGGAACATCCAGCTGGCCAACTACTACGCCGTCCTGGAAACCACGGCGGC
GGCGGTGGCCGTGCTGATCCTGATCTCCAGCCTCGATGATCTGTTCATCGACGTCTGGTA
CTGGGTGCGCGAGAGTTGGCGCGCGCTCACCATCAAGCGCCGCGAAGCGTACCGGCCGCT
GACCCAGGAAGACCTGATGCAGCGGCCGCAACAGCCGCTGGCAATCATGGTGCCGGCGTG
GATGGAGTACGACGTCATCGCGCAGATGGTGGAGAACATGATCAACGTGCTCGACTACCG
CGAGTACGTCGTGTTCGTCGGCACCTATCCCAACGACCAGCAGACCATCGATGAAGTCGA
GCGCATGCGCCGCCGCTACAAGCGCCTGCGCCGCGTTGAAGTGCCGCACGACGGGCCGAC
CAGCAAGGCCGACTGCCTGAACTGGCTGATCCTGGCGATCTTCGATTACGAAAAGCGCCA
CGACATCGAATTCGCCGGCGTGATCCTGCACGACAGCGAGGACGTGCTGCACCCGATGGA
ACTGCGCTTCTACAACTACCTGCTGCCGCGCAAGGACATGATCCAGCTGCCGGTCACCTC
ACTGGACCGCGCGTGGTACGAACTGGTGGCCGGCGTCTACATGGACGAGTTCGCCGAATG
GCACGCCAAGGATCTGGTGGTGCGCGAGAGCGTGTCCGGCATGGTGCCGTCGGCCGGTGT
TGGTACCTGTTTCTCGCGGCGAGCGCTGCTGGCGTTGAGCGCGCAGACCGACAACCAGCC
TTTCAACACCGACAGCCTCACCGAGGATTACGACGTCGGTGCGAGGCTGGCAGCCATGGG
CATGCAGTCGATCTTCGCCCGCTTCCCCGTGCAGTTCCGCGTGCGCCGCCCATCCTGGTT
CGGCTGGGGGCCGGTGCGCGAGCGCACCCAGCAGATGGCGCTGTGCGTGCGCGAGTACTT
CCCCGACAACTTCCGCGCGTCGTACCGGCAGAAGGCGCGCTGGGTGCTGGGCATCGGCCT
GCAGAGCTGGGAGTCGCTGGGCTGGCGTGGCTCGCTGGCCACCAAGTACCTGCTGGCGCG
TGACCGAAAAGGCATCATCACCTCGTTCGTCAGCATCGTCGCCTACATCATCTTCCTGCA
ACTGCTGCTGTTCTGGCTGTTGAAGATGACCGGGCTGTGGACGATGCAGTTTCCCAGCGT
GTTCCAGGCCGGTACCTGGCAGATGAATGTCGCGCTGCTGACCACCGCAGCGCTGGCGAC
CCGGGTCGTGCAGCGCTTCTACTTCGTCAACCGGTTGTACGGCTGGGAGCACGCGCTGAT
GTCGATCCCGCGCATGGTGGTCGGCAACATGATCAATTTCATGGCCACCGCCCGTGCCTG
GAAGGTGTTCCTGGCCTACCTGCTGTTCGGCAAGCGCATGGTCTGGGACAAGACCATGCA
CGACTTCCCCGATGCGGCGCAGCTGGTGCAGACCCGCAAGCAGCTCGGTGAGCTGTTGAC
CACCTGGCAGGCGGTGGAACCCGAACGCCTGCAGCAGGCGCTGGAGCAGCAGCAGGCAGG
CCGCCAGCAACCGCTGGGCCGCATCCTGCTCACCCAGGGCTGGTTGGATGATGAAACGCT
GGCCGAGGCCATCGCCTTCCAGGGTGACCTGCCACGCGCGGTGATCGACGTGGACTACCT
GCGCGCCTGCCAGTTCCCGATCAGTGCCGATGCCTGCGTGCAATGGCGCATGCTGCCGCT
GCCGCCGCGCCAGGAAGGCACCCTGCGGCTGGCCGTGGCCAGCCCGTTGCCCGAAGACGC
GTTGGCCCTGCTGAAGCAGGAGACGCGCAGCAACCACATTGAACAGAGTATCGCCCGCGA
AAGCGAGATCAACGCCGGCCTGCGGCTGATCGGTGGCGACCGGCAATGGCAGCTGGACAA
CGTGCCCCTGCTGGGCGATCTGCTGGTGGAAATGCGCCTGATCGATCACGCACGCTTCGA
GATCGCACTGGACGACTACATGCCGCAGCGCGACGGCCGCATCGGCGACTACCTGGTCAA
GCAGGGCATCACCACTGAAGAGGCCGTGGCCCAGGCCATGCAGGAGCAGCGCCGGCGTGC
GGCCACGCTGCAGTCACCGCCGCCCGGAGCCTTGCCGGCATGAAGACCACGCTGCTGTCC
ACTGTCATCACCGTGGCATTGGCCACGGCCGCCGCGCCGGTGCTGGCACAGACCGATGCA
CCACTGCCATTGTCCGGTGCCGCCTACCGCATCGCCGAGCAGGCGTTTGCCGCCTATGAA
CGTGGCGATTACCCCGCGGCCTACCGGCAGTCCAGCGAAGCGATCCGGTTGCGCCCGGAC
GTGGTGCGGCTGCGCCTGCTGCAGATCTATGCGCTGCAGAAACTGGGGCGGGGTGCCGAG
GCGCAGCAGCAGGCACGTCGTGCACTGGATGCGGGGTTGAAGGATCCGGCCTTGCCGGCG
CTGGCCGCTGCGCCCAGGACGAGCACAGGTGCGGCGCGTACCGGAGCGGTACCGCGTGCA
CCCGCAACGGTGACCGACCGCAATAGCCGGCAGGCCTATATGCTGGCAACCGAAGCCTAT
GCGGCCTACGACGCCGGCCAGATGGGCGTCGCCGCCAGCAAGGCCGAGCAGGCGTTCCGG
CAGCAGCCGCAACAGGGCGCATGGGCGCTGCTGTGGGTGGCGGCGCTGGAGGCACAGCAA
CAGCCCGGACAGGCCGACGCCGCCATCGGTACCGCGCTGCAGCTGGGCGCACCGAATGTC
GAGGAGTTGCGCACGCGGCGGGTGGCACTGGGCCGCCAACGCGCGCTGCGGCTGGCCCAG
CAGTCCTATCAATCGCTGTCTGCAGGCGAGAATGCCGCCGCCATTGAGCAGGCGCACGCT
GCCGTGGAGCTGGCCCCCGACGTTGCTTCATACCGGTTGCTGCTGATCACCGCGCAGCTG
CAGGGCGATCAACTGGCCGACGCTGAGCGCAGTGCCGACCAGGCGTTGCAGGCCGACGGC
CAGGATCTCAATGCACGGGTGATGCGCGGCTACCTGCGCCAGCGCCAGGGCAATACCGTG
CTCGCCAATGAGGACTTCGACACCGCACTCGCTGCGCCGGGGTCAGCAATGCAGCAGCGC
AACGTGCGCCTGCTGGCGGTGGATGCGGCGCTGGCCGCAGGCGATCGGTTGCGCGCAGCT
GCACTGCTGGCACCGTTGCAGGCGGCGGTACCGGCAGGTGAAGGCGATGCACGGTCACAG
CAGCTTTTGCAGCAGGGCATCGAGCAACGCAGACGGGCGATCCGCTCCAGTCGCGAGCTT
CCCCGCATCGGTGCCGAAGCGTACCTGGCACCAGTCCAGCACTGCCAGTCCGTTGACAGC
GGCAGCGTCTGCGAGCTGATGCCGGCCGACCTGCAGGGCGATGGTGGTGCCGCACAGCGT
GCCTACGCTGCCTATGCGCGCCAGGATTACGCCGATGCCATCGGTGAGGCACGGCAGGCC
GTGCAACTCGCGCCGGACGACGCGAACCTGCAAGGCCTGCTGACCACCACGCTGGCGGCG
GGCAACCGTGCCCAGCAGGACGAAGCGCGGCAGCGCCTGGATGCGGCACTGGCACAGCGC
CCTGATGACGCGGGGGCGCTGATGCAGCGCGGCTACCTCAACCAGAAGGCCCATGAGCCG
GCGCGCGCACTGGCCGACTTCCGGGCCGCCGAGGCCACCGGCAGGGCACCGAAAAGCGTA
GTGCTCGACCAGGCCTACGCCAGCGCAGCCAACGGTGACCATCCACAGGCGGTGACGCTG
CTGCGTAGCGCCATTGATCGCGCCGATGCCGGTGAGCTGCCACTGGATGAGCGCCAACGC
TACAACGTGCGCAATGCCATCGCCAATTACTCGCGCGAGTGGGGCGTGATCGCCTCGGCG
GGTTTCCGTGGTGCGCGCCAGGCGGCGACCAATGTCGGCGGTGCAGCGATCAGCACGCCG
GGCGATTCGGTGTTCAGCACGCTGGAGGCGTTCTGGCGGCCCCCGGCCTTCAACGACCAG
CATGGCACGCTGGAACTCTACGCACGCCTGCTCAACACGCTGTACGACGAGGGTGGCACT
TACGAATCGATCCGCGCGGTGGACCCGTGCACCGGCGAATCAACGCCGGATGCGCGTGCA
CGCGCCGAACGCCTCAGCCATTCGCGTTCCACCACCGGCTGGCCGTCCACCATCGCTTCG
TTCGGCATGCGCTACGCCTTCGGCCAGACCGGCCTGAGCGCCGGCATCGAGCGCCGCCAG
TTCCTCGGCAGCGCAACCCGCCAGGGCGAGGTCTACCCCGCATCGGCGGCCGTGCAGTGC
CGCCTGCAGCTGGCCCGGAACCCGCCACTGGAAGCCAGCACGCTGGCCCGCTACCGCTTG
GCCAGCGATTCCGGTGGCTGGATGTCCTACCTGACCTATGGCTATTACCACGGCACCGAT
CTGCGCACCGACGTCAACCAGTGGTGGATGGTCAGCGGCTACGCGCAGGGCGGCTATACC
TGGGATGACAACAGCGCGCACTTCACCCTCGATGCACTCGATGCCAATGGCACGCCGGTG
CGTCGAATCGGCGATGCCAACGGCCGCCTGCATCGCGAACAGTGGTTCGCTGCCGGTGAA
CTACGCGCCGGGCGCAGCTTCCGCTTTGGTGCCGGGCAGACTCATTGGGTGGTCACGCCG
TATGTGGTGGTGGGGGCGGGCTGGCTGGACCAGCGCTCGCGGGTGCACGACATCCGTTAC
CCGCTGTTCCCGGCGCAGTCGTTCGCGCTCAACGATACGCAGCGCAGCTGGTCACTCGGC
GCAGGGCCAGGCGTGGGCGTGCGTTACTGGTTCCGCGAGGACCACTACAACACGCCACGT
TCCTACCTGGACCTGACCGTGCAGTACCGCTTCGCCATCGGTGGCGGCGATACGCAGCGC
GCCAAGGGCCTGTTCGCCACCGCGATCTTTTACTACTGAGCCAGCCCCCAGCGCCGCCGC
AGCGCGGCGGCCTGCGGCGTGTCCTGGGTCAGCCATGGCTCCAGCGCATAGACCAGCACG
TGCTGTGCGCCACTGCCGCGTGCCCATGCCAGCTGCCGCTGGATGCGTGCGGCATCTGCG
GTTTCGCCCTTGAACCCGCTGCCATCAGCGGCGCTGCCAGGCAGTTCGCGGAACAGTTCG
ACGATCGCATCGAAGCTGATGTCGTGTGCGTGGAAATGATCGAGCAGCGGTTGCAGCTGC
TGCACGTTGCCGGCACCGGCCACCCCCACGCCATCCTGCACCATCGGCCGCAGCGTGGCC
TGTGCCAGCACCGCCTGCCACAGCGTGACCAGGTTGCCGTCGGTCTGCAGGCGGCTGAAG
TAGCAGGAAATCGCACAGTCGCCGCCGCGCGCGCTGGCGGCCTCCACCAGCCCGTGCAGC
CATTGCGCCAGCCACTGCTGGCGGGCCGGGTCAGCCCAGTGGTACTGCTCCAGTTCGTAG
GGCAGGTACCAGCCCTCGAAGGCCGGCTGCTGCGCCCAGGGGGCCTGTGCCAACCAGTTG
CGTGCATGCGCGAGGCTGTCGGCCAGGAACGCCTGCAGCGTGGCATCGTCGGCCCCGATC
GCCTGCCACCAGCGTTGCTGGAAGGGCAGGCCGACGCGGATGCGGATGTCGTTCTCGCTG
GCCGCGGTGAACAGCTGCTGCAGGCTGCCGTCGGGCAGCGACCAGTCGCCGTCGCTGCCA
CCGACGATGCCGGTCCACTGCAGCACCAGCTGACGGCAGCCCAGCGTATGCGCAAGCTTC
AAGGATCGCTGCCAGTCGGCCAGGCGCCACTGCAGGTGGCTGCGCCACGGCTGCAGGAAG
GTGCCATCCACCTGCACCGGCAGCGAGCAGCCGGGCAGGGTGGCGAAAGTAGCGGCCAAC
GGCGCCAGCACCGCCGCGCGCAGCAGCCGGCGGCGCAACGGCGAAGACGGATCCGCGGGA
AGGTCGGGCCGAACCATGCCTGCATCATCCCAGAGCGCCGTGCGTGGCGGGTGAACCCCG
CGCCTGGTAGTGCCGGCCGCTGGCCGGCATCGCGCCCAAGGTGGCAGGTGAATCACCACC
CGGTAGTGCCGGCCGCTGGCCGGCATCGCGCCCGGATGGCAGGTGAATCACCATCCGGTA
GTGCCGGCCGCTGGCCGGCATCGCCTACCGCTTATTCCAATGCGTAGCGCAGGGTGAACA
GCACCGCCACCAGCCACACCGCCGGATGCACTTCGCGCCAGCGCCCGGTACCCGCCTTCA
GCGCGGCATAGGCGATGAAGCCGAACGCCAGGCCGTTGGCAATCGAGTAGGTGAAAGGCA
TCGCCAGCGCACACAGCGCCGCCGGCACCGATTCGGTCAGGTCGCTCCAGTCCACTTCCA
CCAGTTCGCGCAGCATCAGGCCGGCCACGAACAACAGGGCCGGCGCGGTGGCATAGCTGG
GCACCATCGACGCCAGCGGCGAGAACAGCAGCGCTGCCAGAAACAGTGCCGACACCACCA
GTGCGGTCAGGCCGGTACGGCCGCCTACCTGCACGCCCGAGGCGCTTTCAGCGAAGGCGG
TGGTGCTGCTGGTGCCCAGCATCGAACCCGCCACGATGGCGGTGCTGTCGGCCAGCAGCG
CGCGGCCGAAACGCTTCTGCGCGCCCGGCAGCTTCAGCAGGCCGGCACGGCCGACCACGC
CGTACAGCGTGCCGGTGGCATCGAACACCTCCACCAGCACGAACACCAGCACCACCTGCA
GAAGTACTGCGATGGGTGCGCCGCCGTCATGGTGCAGCAGGCCCGGCAGGTCCAGCTGCA
GGAAGGTGGGTGCAAGGCTCGGCGGCAGCGAGACCAGGCCCTGGTACTGCACGTCGCCCA
ATGCCCAGCCAGCGCCGGTCACGGCCAGGATGCCAATCAGGATCGCGCCGCGGATGCGGC
GCGCTTCCAGCACCGCGATCAGCAGGAAGCCGGCCAGTGCCAGCAGCGGCGGCGCCGTGT
TCAACGGGCCCAGCGCCACCAGCGTGTCTTCATTGCCGACGATCACGCCCGACTTCTGCA
GCGCGATGATCGCCAGGAACAGGCCGATGCCGGCCACGATCGCCGAGCGCAGCGATGACG
GAATACCCGATACCAGCCACGCGCGTACACCGGTCAGCGACAGCACCAGGAACACCAGGC
CTGAGATGAACACCGCACCCAGTGCCTGCTGCCACGGCAGGCCGGCGGCGCCGACCACGG
TGAAGGCGAAGAACGCGTTCAGGCCCATGCCGGGCGCCATGCCGACCGGGAAGTTGGCGG
CCAGCGCCATCACTGCCGAACCCAGTGCGGCGGCCAGGCAGGTGGCCACGAACACCGCAC
CCGCATCCATGCCGGTGGTGCCGAGGATCTCGGGGTTCACGAAGACGATGTAGGACATCG
TCAGGAAGGTGGTGACACCGGCCAGCAGCTCGGTGCGCACGGTGGTGCCGTGCTGCTGCA
GCTGGAACAGGCGCTCGAACAGGGACATGGGGCTTCTCGCGACAGTAAGGTGTCACGACC
AACGGTCGTGACCTACCCGAATGCAGAACGTGGGTACCGACCGTTGGTCGGTACGCTTCA
AAGCGTCACCACCAACGGTGGTGACCTACCGAAATGAGAAAGGCCGCGCGAGCGCGGCCT
TTCCGGTTGCCTTACTTCAGCGCCTTGAAGCGCAGGCGCTTCGGCGCGGCGTCGTCGCCC
ATGCGGCGGCGCTTGTCTTCTTCGTACTCGCGGTAGTTGCCCTGGAAGAACTCCACGTGC
GAGTCGCCTTCGAACGCCAGGATGTGGGTCGCGATGCGATCCAGGAACCAGCGGTCGTGC
GAAATGACGAAGGTGTTGCCCGGGAACTCCAGCAGCGCATCTTCCAGCGCACGCAGGGTT
TCGATGTCCAGGTCGTTGGACGGTTCGTCGAGCAGCAGCACGTTGCCACCCTGCAGCAGG
GTCTTGGCCATGTGCAGGCGGCCACGCTCACCACCGGACAGCGAACCGACCATCTTCTGC
TGGTCCTGGCCCTTGAAGTTGAAGCGGCCGATGTAGGCGCGCGACTGGATCTCGATGCCG
TTGATGTTGAGGATGTCCAGGCCGCCAGCGATTTCCTGGAAGACGTTGTGGTTGCCTTCC
AGCGCGTCGCGGCTCTGGTCCACGTAGGACAGCTTCACGGTCGGGCCGACCACGATCTCG
CCCGTATCCGGCTTTTCCTGGCCGGTGATCATCTTGAACAGGGTCGACTTACCGGCACCG
TTCGGGCCGATGATGCCGACGATGGCACCGGCCGGCACCAGGAAGCTCAGGTTGTCGAAC
AGCAGGCGGTCGCCGAACTTCTTGGAGACGTTCTTGAACTCCATCACCGCATTGCCCAGG
CGCTCGCCCGGCGGGATGAAGATTTCGTTGGTCTCGTTGCGCTTCTGGTAATCGACCGAC
TGCAGCTCTTCCAGGCGGGCCAGACGGGCCTTGCCCTTGGTGCGGCCGCCCTTGGCGTTC
TGGCGCGACCACTCCAGTTCCTTCTGGATCGCCTTCTGGCGGGCCTTTTCCTGATTGTCT
TCCTGCTTCAGGCGCTCGTCCTTCTGGGTCAGCCAGTCGGTGTAGTTGCCCTTCCACGGA
ATGCCGCGGCCGCGGTCCAGTTCCAGGATCCACTCGGCGGCGTTGTCCAGGAAGTAGCGA
TCGTGGGTGACGGCCACCACGGTGCCGGTGTAGCGCGCCAGGAACTGTTCCAGCCATTCC
ACCGACTCGGCGTCGAGGTGGTTGGTCGGTTCGTCGAGCAGCAGCATGTCCGGCTTCTGC
AGCAGCAGGCGGCACAGGGCCACGCGGCGCTTTTCACCACCTGACAGCTTGCCGACGATG
GCATCCCACGGCGGCAGGCGCAGCGCGTCGGCGGCCACGTCCAGCTGGTTTTCCAGCGTG
TGTGCGTCGCCAGCGGCCAGGATCGCCTCCAGGCGCTCCTGTTCCTTGGCCAGCGCGTCG
AAGTCGGCGCCTTCCTCGGCGTAGGCGGCGTACACCGCTTCCAGCGCGGCCTGGGCCTGC
AGCACTTCGCCCACGCCTTCCTCGACCGCTTCACGCACGGTCTTGGTCGGGTCCAGTTCC
GGTTCCTGCGCCAGGTAACCGACCTTGATGCCCGGCTGCGGGCGGGCCTCGCCCTCGAAA
TCGGTGTCCACGCCGGCCATGATCTTCAGCACGGTGGACTTGCCGGCGCCGTTCAGGCCC
AGCAGGCCGATCTTCGCGCCCGGGAAGAAGGACAGCGAGATGTCCTTGATGATCTGCCGC
TTGGGCGGAACCACCTTGGACACGCGGTTCATGGTGTAGATGTATTGCGAGGACATGCGG
TCTCCGTAGGCGCGGCCCTGCGCCCGACCCGTCACGGGTAGATCCCGTTGCGGCAGCGGG
CACAGACTGAAATGGAATACCGCCAATTATAGCCGGAACCGGTTCCGGGCCGCTCCCGGG
AAGGGCCGCCGGGCTGGCTATCGCCTGAATACTCGGTCACAGTCCTGCAGCGGGAAGCGT
TTCCAGCCGGAAACGGTTCAGATCGGTTGCGCAATATGGGCTCACCACCCACCAAGCAGA
GGTCTGACATGCGCATCAATCGAGTAATGGCCAGTGCCGTGGCCTCTGTGCTGGCACTGG
GCGCCGTGGCCCCGGCATTCGCCGACAACGACCATCGCCGCGACCACGACCGCCGTGAAT
GGCGCGAGGATCGCCGTGAGTGGCGCCAGGACCGCCGCGACTGGGAGCGCGACCGCCGCG
AGGCCCGTCGCGACTGGGAACGCGACCGTCGCGACTGGCACCGCGACCATGACCGCTACT
ACCGCCCGGCACCGCCGCGCGTGGTCTATCGTCCGGCCTACGGCCCGGGCTATGGCTGGA
AGGTCGGCCACCGCTATCGCGACTACTACCGCGGCCCGATCTACGTGGTGAACGACTACC
CGCGCTACAACCTGCGTCGCCCGCCCTACGGGCACCAGTGGATCCGCGATGACCGCGGCA
ACATCCTGCTGGTGGCCATCGCCACCGGTGTGATCGCCCAGTACGTGCTCAGCAGCCGCT
GAGGATCGCGGCCGGGGTCGGACCCCTTTCCATCGGAAAGGGCTCTGACCCCACAACATC
CCTCGAAACCATACGGGGCCGGATTCCTTAGGGAATGCCGGCCCCGTCCGTTTCGGCCCC
AGCGGGCCAGTGCGGGGCTACAATCGAGGGCTGAGCCGTACCCCTTTTCCCTGCCTGCTG
GAGTACCCGATGTTCCCGCGTGACGTCCGCATCGAATCCTACGATCCCGAACTGGCCAAG
GCCATCGCCGCTGAAACCCAGCGCCAGGAAGACCACGTCGAGCTGATCGCCAGCGAGAAC
TACACCAGCCCGGCGGTGATGGAAGCCCAGGGCAGCCAGCTGACCAACAAGTACGCCGAA
GGCTACCCGGGCAAGCGCTACTACGGTGGCTGCGAATACGTGGACATCGCCGAGCAGCTG
GCGATCGACCGCCTCAAGCAGCTGTTCGGCGCCGACTACGCGAACGTGCAGCCGCACAGC
GGTTCGCAGGCCAACCAGGCCGTGTACTTCGCCCTGCTGCAGCCGGGTGACACCATCCTC
GGCATGAGCCTGGCCCACGGCGGCCACCTCACCCACGGCGCCAAGGTCAACGCCTCGGGC
AAGCTGTTCAACGCCGTGCAGTACGGCGTGAACGATCAGGGCCTGATCGATTACGACGAA
GTCGAGCGCCTGGCCCTGGAGCACAAGCCGAAGATGGTCGTGGCCGGCTTCTCGGCCTAC
TCGCAGGTGATCGACTGGGCGCGCTTCCGCGCCATCGCCGACAAGGTCGGTGCCTACCTG
TTCGTCGACATGGCCCACGTTGCCGGTCTGGTGGCTGCAGGCGTCTACCCGAGCCCGCTG
GAACACGCCCACGTGGTCACCTCCACCACCCACAAGACCCTGCGCGGCCCGCGTGGCGGC
ATCATCGTCGCCAAGGGCGCCGACGAAGACCTGGTCAAGAAGCTGCAGTCGATCGTGTTC
CCGGGCATCCAGGGCGGTCCGCTGATGCACGTCATCGCCGGCAAGGCCGTGGCCTTCAAG
GAAGCGCTGGAACCGGGCTTCAAGGCCTACCAGCAGCAGGTGGTGAAGAACGCCCAGGCG
ATGGCCAATACGCTGATCGAGCGTGGCTACAAGATCGTCTCCGGCGGCACCCAGAACCAC
CTGATGCTGGTCGACATGATCGGCAAGGACGTGTCCGGCAAGGACGCGGAAGCGGCGCTG
GGCAAGGCCCACATCACCGTCAACAAGAACTCGGTGCCGAACGACCCGCGTTCGCCGTTC
GTGACCTCGGGCCTGCGCCTGGGCACCCCGGCGGTGACCACCCGTGGCTACGTCGAACAG
GACTGCGTGGACCTGGCCAACTGGATCGCCGACGTGCTCGACGCGCCGAACGATGACGCC
GTCATCGCCCGCGTGCGCGATGCCGTCAGCGCGCAGTGCCGCAAGTACCCGGTCTACGGC
TGATCAGGGCCGGGGTCAGAGCCCTTTCCTGGCGGAAAGGGATCCGACCCCGCCTTCCGG
ATCGACGCAGGGGTCGGATCCCTTCCCGCAGGGAAGGGCTCTGACCCCGTCATCAGGAAT
CCCGCGCATGGATGAGCGCCGCCTCAAGTACCTGTACATCGCACTGGCGGTGCTGTTCGG
CCTGCCCAGCCTGTTCTTCGGCGGTGCCGGCGCCTGCATCGCCGTGGTCATGGGCGTGAT
CGGGCTGGTCTCGCTGGACGCGGACAACCTGTGGTTTGCCGCCGGCATGCTCGCGTGGGG
ATCGTGCGCGATCGCCGGCCTCGTGGCCTGGGTCGCACTCAGCATCGTCTGGCTGCGCGA
TGGTGCACGCGGGCTGCACATGGCATCACGCCGCTGGTGGCTGCTGTTGGGCCTGGGCGT
GCTGGCAGGCCTGCCCTTGCTGGCGATGGCGCTGTATTACTTCGCCGAGCTGGGTTCGTC
CGTGCTCAGCGGGCTGTTCGCCGGGCCGTCCCTGTTGGTACCCACCGGTACGTTGATCCT
CCTGCGGCTGCGTGCTGAAGCCCTGGGCGAGCCATCCGGCCCGGCGCGGTCAGAGGAGTA
GGCCCGAATGGATGAGCGCCGCCTCAAGTACCTGTACACCGCGCTGGCGGTGCTGTTTGG
CCTGCCCAGCCTGGTGGTGGGCGGTGCCGTAGCGACGATGCTGCTGCTGACGGGGCTGGG
CCAGTTCGGTCATGGCACGCTGGCCTCGGTGACCCTGATGCCGCTGTGGGGCCTGGCCGG
CATTGCCGGCTGCCTGGCCTGGTTGTGGCTCAGCGCGGGTTTTCTGATGCAGGGGCGTGC
CGGGCTGCACGTGCATCGCCTCTGGTGGTGGATGCTGCTGGCAGGCGGTCTCGCCGCCTT
GCCCCCGCTGGGGCTGGCGCTGTGGTGGGGCATCGCCGTGCATGCCGAAGGCATCGGCTT
GTTGCTGTTGGGCCCGTCGATGCTGGTGCCGGCTGCGATGCTGCTGTGGATCAAACGCCG
CGGATGACGTGGCCCATGGATGGAGATCGAACGCATGGATGAGCGTCTGCACAAACGCTG
GATGGCGATCGCCGGCCTGCTGGTAGGCCTGCCGACCGTGGCGGCAGGCGGCACGGGTGC
CGTGCTGGGGTTGATGGTCGTATGGGACGGCAAGTATCTGACGGGCGACGAGCACTGGCT
GTTGCTGCTGTGGTCGTCGGCCGGAATCATCGGCCTGCTGTCGTGGTTGTGGCTGAGCGG
CCTGTACCTGTGGCGAGGTGTCACCGGCCTGCGCCACTCCCCGGTTGTCGCCTGGGTAGG
GCTGGGGGTGGGTGCCCTGGCCGCGTTGGGCGTCGTTGCCGCCACGCTGTACTTCACCTT
CAAGCACGGGGAAATCTCTACATTGGCCTTCCTCGGCTTTGGCCCGCCGCTGCTGGTGGT
GGCAGGGCACCTGGTGTGGTTGCGTTGGGCGCGCGCGGCCTCGGCGCCGCCGGCACTCGC
TTGAACGCGCAGCGCTGACCGCGCTGAAGGCTCGGTTCGACCGAAATGCAGGCACTTCCG
CGCAGACAGCATTTGCTGCCGGGCCCCTTCTCAGGTACCTTTGCGACGCTGCCATGACCG
TGGCAATAGGTATTTCCCTGAGCCAGGCGTTCCATGCATTGCCCCTTCTGCCAACATGCC
GATACCCGGGTCATCGACTCGCGCGTCTCTGAAGACGGCGCGACGATCCGCCGTCGGCGT
GAATGCGAAGCCTGCGGCGAGCGCTTCAGTACCATGGAAACAGTCGAGCTGAAGCTGCCG
GCCATCGTCAAGAGCGATGGCACCCGCGAGGCGTTCGACCAGCGAAAGGTGCGTGCTGGC
TTTGACCGCGCGCTGCAGAAGCGTGCGGTGGCCGAAGACAAGATCGAAGCGGCGGTGCGC
GCCGTGGTCCACCAGCTGCGCATCAGCGGCGAGCGCGAAGTGCCCTCCATCAAGGTCGGC
GAGTTCGTCATGAACGAACTGCGCAAGCTCGACCATGTCGGCTATGTGCGCTTCGCTTCG
GTCTACCGCAGCTTCGAGGACGTGGCCGATTTCCGCGAGGAGATCGAGAAGCTGGAGCGC
GACCTGCCGTCCAGTACCGAACAGCTGCAGCTGCTGGGCGACGTGATTGCCCTGACCAAG
AAGAAGAAGGGCTGACCGCCTCTGCCTTGGTGGATGCCAACCTTGGTTGGCACTGAGGAC
GTGGATCTCCTTTGCTCTGGTGGGCGCCAACCTCAGTTGGCGCTGATGGCGTGGATCTCC
TTCGCTCTGGTGGGTGCCAACCTTGGTTGGCACTGATGGCATGGATCCACACCGGCAGCG
TTACCATGGCCGCATGACCACTTCGTTCTCCGTCCTCGACCACCTGCACATGGCCAACGC
GCTGCGCCTGGCCGAGCGCGCTGCCTATACCACCCGCCCCAACCCGATGGTCGGCTGCGT
GATCGCCCATGGCGAACGCGTGGTCGGGCAGGGCTGGCACCAGCGCGCCGGTGGACCGCA
CGCTGAGGTGTTCGCGCTGCGCGAGGCCGGTAGCGAGGCGCGCGGTGCCACCGCCTACGT
CACTCTGGAGCCCTGTGCCCACTACGGGCGCACACCGCCGTGTGCACTGGCGCTGATCGA
AGCGGGCGTGTCGCGCGTGGTTGCCGCAATGCGCGATCCGTTCCCGAAGGTCGATGGCGG
TGGCTTTGATCTGCTGCGCAATGCCGGCATCGAGGTCGCCGAAGGACTGATGGCGACGCA
GGCACGTGAGCTCAACAAAGGCTTCCTGTCACGCGTGGAGCGCAACCGCCCTTGGCTGCG
GGTGAAGCTGGCCGCCAGCCTTGATGGCCGTACCGCGATGGCCGACGGCAGCTCCAAGTG
GATCACCGGTCCAGCCGCACGCGAAGACGTGCAGCACTGGCGTGCGCGTGCTGGTGCGAT
CCTGACCGGCGCCGACACGGTGCTGGCTGATGACCCGATGCTGACCGTGCGCCTGGCCGA
TACCGAAGTGATGCCACCGCTGCGCGTGGTACTCGATTCGCGCCTGCGTTCGCTCGAGTG
CGGCCGCGTGCGCGAGGGCGGGGCACCGACGCTGTACCTGCACGATGCGGCGGTAAGTGC
GCCGGATGCGGCTGACGCAGAATTCGCCAGCGTGCCCAGCGCAGAGGGCCGGTTGGATCT
GGGCGCGGTGCTGGCGCTGCTGGCCGAGCGTGGCATCAACGAAGTGCATACCGAAGCCGG
CGCCACCCTGGCCGGTGCGCTGCTGCGCGGTGGCTGGGTGGACGAACTGCTGCTTTACCA
GGCCCCCACGCTGCTGGGCGACAATGGATGCCCATTGCTGGCCGGCCTCGGCATCGATGC
CATGGACCAGCAGCACCGCCTGCGTGTGGTTGACCAGCGCCAGATCGGCGAGGACATCAG
GCTGCTGCTGCGCCCATGAAGGAATGACGCAGAGCAGGGGCTGGGCCCTTGGCGTCACGC
CGCTTCGTCGTCTTCTTCGCCGACCGGGCACTGGCCCTTCCACTGCTGCTTCCACAGCAC
ATGCAGGTCGCGGCAGTACGCGCCGAGCGCCTCGCCCGGCAGTTGCCTCGCCTTGAACCG
CAACTGGCGACGCGTAAAACCGTCGTCGTACTCATCCGGCAGTACCAGCACGGCACACTG
ATCGTGGTACATCAGGAAATCGCGGCAGTGGTCGTCATTGCTCATCCACGCATCCAGGTG
CCTGTCGCTCAGCTGGGTTGACTCAAAGGCAACCGAGGGTTTGACGACGAAGATCCTGGT
GGCTTTGAACCTGGACGCTTCGGCCTGCCAGCACACCATCAGCGCCAGCAACATGAGCGC
GGTCGACGTCATACGGTGTTTCATGCGGTTGCCCCGGTGGAAGAGGGCAACAGCATTGAC
CATGCAGGCCGCGCAGGGCCATGCAACGGTTCTGAAAGTGCAGTGGCCCTTGTCGTCGGC
GACGATGAGCCGAGCGCGGACTCGGCTCTATACGTGGCTCACGCGCACGCGTCGGTCCAC
ATCATCTCGGCGATCGGGCGCAGCGCCTTGCACTCCTGCGTCATCTCGTCGGCCGACTTC
ACCTTGGCCTTGGCCTTCAGTTCCTCGGCCATCGCGTCCACGCCGCCGATCTGGTCCGGT
GCGATCTTCGCCACGCAACTGCGGTGCTGCTGCAGCAACAGGTCGCAGCCCGGAACGCCG
GTCACCTTCGGCGCGTTGGCCGCCTGCGCGTCCTGCATCCAGTCCTCGAACGGTGCCAGC
GCACCGGCCACGGTGCCTACCAGATCATCGAAGTTGCCGCTGTACCAGTAGCCATTGTCC
TTGGCCGGGTACAGGGTGAAGGTGCCGCTGGCCGGAACGCGCGCGCCGGTCTGCAGTGCC
TGGGTATAGGCATCGGTGAACTGCTTGCGCGCGGCCGGGCTGGCATCGTCGGCCAGGCTG
GCGGCGAACAGCGGGCGCACCTTGCCCAGGTCGGGCACCTGGCAGCTGTAGCTGATCCGC
GCCAGCTTCTGGTCTTCAACGTATTCGTTGTCTTCGATCACGCTCTTGGTCGCGCGGCAC
TTCGAATCGCGCAGCGCCTTGGCATACAGCGCTTCGGTGGCCGCAGCGTCGACCTTGGCG
CCGGTGCTGGCCAGTACCGTCTGCCAGGGTTCGGCCAAGGCCTTGGCCAGCGCACCCGGG
TTCGGGGTCACGGCATCCTGGCCCTCGAACGCCGGCTTCAGTGCGTCGTTGAGCGTGCGC
GTGGCGGCCGCGTCGTCTTCCAGCAGCACGCGTGCATACAGGTCGAAGGCCTGCTCGGGC
GTCAGTTGGGCCGGTGCCGCGCTGGCAATCAGCGGGGCGCACAGCAGCACGCTGGCCAGA
AGGGTACGGGTGGGGGTCTTCATGACGGTGTTTTCCTGTTCCAGAAGCGCGCAAGCCTAG
CGCATCTGCCCACACTTTCGATGGCGCGATGCAGCCAGGTGACGGTGTGCAGCGGACAAA
AAACGGGCCCCTTGCGGGGCCCGTTCGATCGCACGACGAGGAGCGATCGTTGGATCAGAA
GCTGGCGCGGACGCCGGCCGAGTACTGGGTGACGTCGCGGTAGCCGGAGATCTCGCCCAC
CAGACCCCAGGTCTTGGTGAAGTTGATCTGGCCGCCGACGGTGCCGACCCAGGTGCCCTT
GAAGTTGTTGCCGCCGTCCATGTAACCGGCCTTGACCCAACCTTCGGTCATGCGCGACGG
CTTGCCACGGATGCCCATGGTGACGCGGCCCAGGTTGGTGTGATCCTTCTGGCTGAAACG
AAGGCCGTCGTAGCGGACGGTGGCTTCGGCGTTCTGGCGCACCCAAGCGGCATCGGCGGT
GAAGTCCAGGCGGTCGGTCCACGGCATGTGGTAGCCGATGCCGAGCTCCGGCTGGTTCAG
TTCCAGCTTCAGCGAATCATTGCCGTAGTGATTGGTCTTGCTGGTACGCGACCAGCCACC
GAACACGTAGACCTGTTCGGCGATGGCTACCGAGCCACGCAGGTAGCCGCCGTCGACCTT
CGGGTCGTCCAGTGCGTTGTCGTCAACCTTGACCTGCGTCCAGCCGCCTTCAACGTAGGT
GTAGCTCAGGGCGTCGGCCGAAGCCGAGAACGGGGCGGCGGCCAGCAGGGCGGCCACGAT
CAGCATCTTGCGCATGGGAATTCCTGTGAATTTCAGTCCTTTGGCGGGCCTGCCCAACGG
GCTGCCCGTGGCGACCTCATGTCGTCCGGGGCAGGATTTTAATGAAAGTTTTACAGATTG
CGAGCGACGGCCGTCACAGCTGTGGCATCCAGCCCCGTTCAGCCCGGGCTGGTACACTAG
CCACGCCGGTTCGCCGGTACACAAACGTCTTCAGGGCGGGGTGCAATTCCCCACCGGCGG
TAGGTGCGCAAGCACGAGCCCGCGAGCGCTCCGGCCCACGGCCGGGGGTCAGCAGATCCG
GTCCAATGCCGGAGCCGACGGTCATAGTCCGGATGAAAGAAGACGGTGCCACAGGGCTCA
TGCCCTGCGTGCGCCTGTTTGCCTTGCGGCGTTTTTCGCTCACTTTTCGCGGAGAACGTT
ACTTGTTTACTGGAATCATCGAAGGCGTCGGCCGTCTGGCCGCACGCGAATCCATCGGCG
GCGATGTCCGCTTCACCTTCAATGTCGGGAATCTGCCGTTCGACAACGTGCAGATGGGCG
AGAGCATTGCCATCAACGGCGTCTGCCTCACCGTCATCGCATTCGACGCCAGCAGCTTCC
AGGCCGATGCCTCCACCGAGACCCTGGGCCTGACCACGCTGGGTCAGCTGGGCGAAGGGT
CGGTCATCAACCTGGAACGCGCCATGCGGCCGACCGACCGCCTGGGCGGCCATCTGGTCA
GCGGCCACGTCGACGGCTTGGGCCAGGTGCTGTCCATCCACGAAGACGCGCGTGCCCAGC
GCTGGCGTTTCGCCGCGCCGGCCTCGCTGCGCCGCTACATCGCCAAGAAGGGCTCGATCT
GCGTGGACGGCGTCAGCCTCACCGTCAACGAAGTGGACGACGAAGGTTTTGACGTCGCCC
TGATCCCGCACACGGTCGCCAACACCGCCTTCTCCGCCGCAGGCGTGGGCAGCGCGGTCA
ATCTTGAAATCGATCTGGTCGCCCGTTATGTGGAGCGGCTGATCAGTGTGCCGACCAACG
GTCAGCACCCACAGGGAGATGTCGCATGAATTTCGCCCCGATTCCGGACATCCTGGAAGA
CATCCGCCTGGGCCGCATGGTGGTCATCGTCGATGACGAAGACCGCGAGAACGAAGGCGA
CCTGATCATGGCCGCCGAGCTGGTCAAGGCCAGCGACATCAACTTCATGGTCACCCATGG
CCGTGGCCTGGTGTGCCTGCCGCTGAACCGTACCCGCGCCGCCGATCTCGGCCTGGCGCC
GATGGTGCAGGCCAATACCGCCCAGTTCCAGACCAACTTCACGGTCAGCATCGAGGCCGC
CGAGGGCGTCACCACCGGCATTTCGGCGCATGACCGCGCCCACACCATCCGCACCGCGGT
GAAGCCCAACGCCAAGCCGTCGGACCTGCACCAGCCGGGCCACATCTTCCCGCTGATCGC
CCAGCCGGGTGGCGTGCTGACCCGCGCCGGCCACACCGAAGCCGCCGTAGACATGGCCAT
GCTGGCCGGGCTGGAACCGGCCGGCGTGCTGGTGGAGATCCTGAACCCGGATGGCAGCAT
GGCGCGCCGCCCGGAGCTGGAAGTGTTCGCCCGTGAGCACGGCCTGAAGATGGGCTCCAT
CGCCGACCTGATCGCCTACCGCCTGGCCACCGAAAAGACCGTCGAGCGCGTGGATGAGCG
CGAGATCGACACCGAATTCGGCCCGTTCAAGCTGGTCACCTACCGCGATCGCAGCGCCCA
CGACCTGCATTTCGCCCTGGTGCGTGGCACGCCGGATGCGGACACCCCGACCCTGGTGCG
CGTGCAGGTGGAAAACCCACTGGCTGACCTGCTGCACTGGCGCCGTGACGACTTCGGCGT
GGCCGCCACCGATGCCCTGCGCGCAATCGATGCCGAAGGCGCCGGCGTGATGGTGGTGCT
GCAGGCCCCGCGCGACGGTGAAGCCCTGCTGGCCCGCCTGCGCCAGCAGCCGGCGCCGGT
GGTACCGGGCAAGGACAAGGACGTGAGCCAGTGGCGCCGCAACGGTGCCGGCGCGCAGAT
CCTGTCCGACCTGGGCCTGGGCAAGCTCCGCGTGCTGGGCACCCCGCGCCGCCAGATCGG
CCTGGCCGGGTACGGCCTGGAAGTGGTGGAGACGGTCACCCTGTAATGGGAATTGCCGGC
CAGCGGCCAGCACTACCGGTGGGTGCCGACCCCATGCCACCGGTGGGTGCCGACCGTTGG
TCGGCACGCCCTTGCGCCCCCGCCAGCCACGGCCGGGGCCCATCCACGCTAGAATTACCT
CCTTATCGAGTCCCCCAAGCCGCATATGAGCCACTTCGAAGGCGATCTTCGCACTCCCGA
ATCGGCGCGCTTCGCCATCCTGGCCAGCCGCTGGAATGCCCGCATCACCGACACGCTGGT
CGCTGGCGCTCGCCAGAGCCTGGCCGGCAACGGCATCACCGAAGCCAACATCGACGTGAT
CCGCGTGCCGGGTGCCTGGGAGCTGCCGCTGGTGGCCGCGCGCCTGGCCGCTGCCCACGA
ACACGCCGCCATCCTCACCCTGGGCTGCGTGATCCGTGGCGATACCCGTCATTACGAGCA
CGTGGCCGACCGCTGCGCCGAAGGCTTGATGCGCGTGCAGCTGGATTTCGGCGTGCCGGT
GCTGAACGGCGTGCTGGCGGTGGAACGCGTTGAAGACGCCGAGGCCCGCGCAGGCGGCAG
CCACGGCAACAAGGGCGAGGAAGTCGCACTCGCCGCATTGGAAATGGTCAATCTTCTGGA
GCAGCTGCCATGAACAAGAACACCCAGGGCAAGCCCTCCGGTAAACCCGTCCGCCGCGAT
GGCGTCGATCCGGTGCTGCGCTCGCGCGCCCGCCGTCGTGCCGTGCAGGCCATCTACGCC
TGGCAGATCTCCGGCGGCAACGCACAGTCGCTGATCGCCCAGTTCGCCCACGAGCAGGCC
CGCGAAATCGCCGATCTGGCGTATTTCGAGGCGCTGTTGCACGGTGTGCTCGACAACCGC
CGCGACATCGACGAAGCCCTCGGCCCGTACCTGGACCGTGGCATCGAGGAAGTGGACGCG
ATCGAACGCGCGGTGCTGCGCCTGGCCGCCTACGAGCTGCGCTACCGCCTGGACGTGCCA
TACCGCGTGGTGATCAACGAAGCCATCGAATCGGCCAAGCGCTTCGGTTCCGAGCACGGC
CACACCTACGTCAACGGCGTGCTGGATCGTGCCGCCGTGGAATGGCGCAAGGTCGAATCG
GGTCACTGACCCACTGCGTCCCGCATCGTTCATTGAACGGCGCGGGAATCTGCTTCGGTA
GAGTCGACTGTCAGTCGACTGCCTTTCGATCAGCAGTCGTAGTGTCGGACCGGAGAGCAG
TCGACTGACAGTCGACTCTACCCCCCAGCCGGTTCACCTGGTCGGCATCCGCGCCCGCCG
CCCATCCATGCAACCCGCCGGAACGCCCCATGTCCCTGGCCGAATTCGCCCTCATCGACC
GCATCCGCGCCCGCACCCTCGAGCGCGACGACATCCTGCTCGGCATTGGCGATGACGCCG
CGCTGCTGCAGCCGCGCGCCAACGAACAACTGGTGGTCACCGCCGACACGCTCAACAGCG
GCGTGCACTTCCCGGCGGAAACCCCGGCCTTCGACATTGGTTGGAAGACCCTGGCGGTCA
ACCTGTCGGATCTCGCCGCGATGGGCGCGCGCCCGGCGTGGTGCACGCTGGCGTTGTCGC
TGCCGGAAGCGTCGGAAGACTGGATCGAGGCCTTCGCCGATGGCTTCTTCGCCCTGGCCG
ACCAGCACGACATCGCGCTGATCGGCGGCGACACCACGCGCGGCCCGCTGTCGTTGTCGG
TGACCGCGATGGGCCAGGTCGGGCGTGGCCAGGCGCTGCGCCGCGACCGCGCGCAGGTGG
GCGATGACATCTGGGTCAGCGGCACGCTGGGCGATGCCGCCGGTGCGCTGCGCCTGTGGC
AGCAGGGTGCGCTGAGCATCGCCACCGCCACGCTGCTGGCCGACTACGAAAGCCTGCGCC
TGCGCCTGCTGCGGCCGACGCCGCGTGTGACCCTGGGCCTGCGCCTGCGTGCCTTCGCGC
ATGCGGCGGTGGATGTGTCCGACGGCCTGCTGGCCGACCTGGGCCACATCGCCACACGCA
GCAACGTGGCCGCGCATGTGGATGCCGATTCGCTGCCGATCTCGCACGCGCTGCGTGAGC
TGCTCGGCCGCGACGATGCACGCGATTGCGCATTGCGTGGTGGCGACGACTACGAGCTGT
GCTTCACCGCCGCCGCCGACCAGCGCGATGCGCTGCACTATCTGGCCGAATCGCTGGACG
TGCCGCTCACTCGCATCGGCCGCATCGCCGAAGGGCAGGGCGTGCACGTGGATGGCGAAG
CCGCCGACGGCGGATACCAGCACTTCGCGTAGCCACAGCGGTCCTGCTCTGGTGGGTGCC
AACCTTGGTTGGCACGAATGTGTCGGGCGCCCATGCCAATGCCGTGTCGACCAAGGTCGA
CACCTACCGAGGTCGAGTGTATCGGCATCGCTCAGTGCTTCGTCGCGTGCAACTGCAGAT
CCACATACTCGGCCAGCCCACGGCAGGCCAGCAACAGCCCTTCGCGCGCGCCGTCATCCA
TGTGCTGGTCGATATCCCCGTCCACGCGGGCGCGTTCGGTGGCGTGCAGCAGTTCCAGCA
GGAAACTGAGCCCGGCATTGGCGCGGTCGATGCGCGCCAACGCCACGCGCTGCCCGGGTG
TACGGTTGCTGCCGGGCCACGGCTGGCCGTCGGCCGCATCGCCCTGGCGGATGTGCTGCA
GGCAGGCCTGCAGGGTGATGGCCCCGGCGTTGTTGCCGCTCTGCAGCGCAACGAAGGTGT
CTTCCAGTGTGCGTGCCAGATCGTCCGGCAGGCGCGTGGCGGCGTCGCCCAGGGTAGCGA
ACAGGTGCGGGTAGGGGGAAGCGGTCATGGCGGCGTCCTTGTGCAAGAGGCAAGGAGCCA
CCCTGCTTAACAGCGAGGGTGGCGGACGGTGCGTGGTTCCAATACCGGAGGTCGATGTAG
AAGCGCCGGCGGGCACGAGGCCCCCACGCACCGCCCGCCATGTAAGCGCGGACGGAATGC
CTGCCGACGCCACCCAGCAAGGAAAGAGCGACGCCGGCAGGCAAGCGTAACCAACACATC
AACCTAACGGGATTGGAAGCCCGTGCCACCCGTTATCGGCGGCGCTACATGATCAGCATG
AAGCGCCAATGCTGCCAATGAGAATTGTTGGAAAGCTAGAATGTGTTGCAGACGCGTGGC
GCGCGCCTCAGCGTGGCAATCGCGACATTCCTGTAGAGCCGGGCCCACGCTCGGCTCATC
GCGATCAGCACGAAGAGCAGCCGAGCATGGCTTGGCTCCGCTGTCGCTCACAGGCTGGAT
CGAACCTAAACACCTACCTGCTCTGTCGCGATCGTCCATTGAATGACTGCGGCAGCGGTG
GTGATGCTGTCGGACCGTTTTCCGCTCGTTGCCTGCATGTCCCCTTCCAAACGTTCGCAC
AACGCTGCCATCGACGGCCTGCGTGCACTGGCCGTGCTGGCCGTCGTCGTCTTCCACACC
AACGCCATGTGGCTGCCCGGGGGGTTCACCGGCGTGGACCTGTTCTTCGTGGTGTCCGGC
TTCGTGATCAGCCAGTCGCTGGCCTCCCGCACGCATGCGTCGCTGGGCGCGATGCTGCTC
GACTTCTACCGGCGCCGCGTGCTGCGCCTGTTGCCGGCGCTGCTGGCGATGTTGATGGCC
ACCTTCGTGCTGTCCGCACTGTTCATTCCCCGCGCGTGGCGCAATGAGCAGTTCGACCAG
ACCGGCTGGGCCGCGCTGGTCGGCCTCAGCAACATCGTGCTGGCCGGCCAGCAGGACGAC
TATTTCTCGCCCGGTGCGGAACTCAATCCGTTCCTGCACACGTGGACGCTGGGCGTGGAG
GAGCAGTTCTATCTGGTCTTCCCGCTGCTGTTCTTCGTGTGGCTGCGCGGGCGTGAGCGC
TGGCCGTGGTCGCGTTGGCTGTTGCCGGTGCTCACCCTGCTGTCGCTGGCGTGGGCGGGC
TGGCAGGCGCAATCGGCACCGGCGGCAGCGTTCTACCTGCTGCCGGCGCGGTTCTGGGAG
CTGGCTGCGGGCGCGCTGCTGTACCAGTGGATGCGCACGCGTACGCTGGGCCGGAACGGT
GATGCGGTTGCAGTGATCGGTCTGGTGCTGCTGGGTGCAGGCGTGGTGATCGCACCGCAG
CTGGCGATGCCGGTTCCGGGCGTGCTGGCCACCGTGGCCGGTACGTTGATGCTGTTGGCG
AGCGTGTCGGCACCGGATACATCGCGCATTGGGCGCGCGCTGGGCTGCGCACCGCTGGCC
TACCTGGGCCGGTTGTCCTACTCGCTGTACCTGTGGCATTGGCCGCTGCTGGTGCTGCTG
CGCTGGACGTATGGCCTGCATGGCGTCGCGCCGTGGCTGTATCCGGTGCTGCTGCTGGCG
GTGTCGGCCGCGTCCTACCACTTCATCGAGCGCCCGCTGCGCAGTGCGGCGCCGCTGCTG
CGCCTGGCACCGGCCAAGGTGCTGGCGATGGCGCTGCCAGTGGTCGCGCTATGCGGCGCA
GGCGCCTGGGCCACGGTGGAGTACCACGAGCAGGTCTCGCTGAGCGTTACCCGCGACGGA
TATGCATGGCAGGCGCGCCGCTACCCGGCGTGGCGACCGCTGGAGCCGGTGAGTGCGCCA
GCGCTTGAAGGGCGGCGCCTGTTCGTGGTGGGCGACTCGCATGCAGCGGCGTATCGCACC
ATGACCAGCATGGTCGCGCGCCAGACCGGCATGGAGGTGCGTCAGCAGGATCGCGGTGGT
TGCAGCTTCGTCAACCTGCTGCGGGCCAGCCCGGCCGACTGCCAGGACTTCATTGAGGAC
GCGCTGTCGACCATCGAGAGCGAAGCACGTCCTGGTGACATCGTGCTGCTTGCGGCATTG
CGCATGCCGGAGCTGCGCGGATTCGACTGGCAACAGCAGGATGCGCAGCAGGTCTATCGT
CAATTGCTTGCCGAGCGTACCCCGACCGATGCGCAGGCCGCGCGCGATGAGGCTGATCAT
GTTCTCGGGCGTTTGCAGACGCTGGGCGTACACGTGGTGATCGACGCACCGCTACCGCTG
TTCAAGGCAGGTGCATACCGCTGTTCGGACTGGTTCAATCGCCGCAATCCGGCTTGTGCC
GGCGGTCTGAGCATGCCGCGTGCGGATCTGGAAATGCTGCGCGTGCCGCAGATGGCACTG
CTGGCGGACCTGGCCGCACGTTACCCGTCACTGACCGTGTGGGATCCGCTGCCGTTGCTG
TGCGGGCCAGACACCTGTTCGGCGGTGGAAGACGGTGAACCCCTGTTCTTCGACAATGAC
CATCTGAGCGGGCACGGCAATCGCGTGCTGCTGCCCAGCTTCCGCCAGACCCTCATCGAC
AGCGTAGGCAGCGCGCCCCGGTAGCGCCGGGCATGCCCGGCGGCGTTCACACCGGCGGCA
GCACCTTGCCCGGGTTGAGAATGCCGTCCGGGTCCAGCGCGGCCTTGATCGCGCGCATCG
TCGCCAGCGTTTCCGGGGTAAAGGCCTGCGCCATGAAATCGCGCTTGGCCAGGCCAATGC
CGTGTTCGCCCGACAGCGTGCCACCCAGTGCCAGCGTCAGCGCGAAGATCTTTGGCAGCG
CGGCATGCGCGCGTGCGTTTTCGTCGGCATCGTCCGGGTGATACAGGATGTTGACGTGCA
GGTTGCCGTTGCCGGCATGGCCGAAGGTGACGATGGTCAGCGTGTAGTCGCGCGCCAAGG
CCTGCACGCCCGCCACCAGCTCCGGAATGCGCGACACCGGGACCACCACGTCTTCATTGA
TCTTGCCCGGCGCAACGCTGCGCAGCGCAGGCGACAACGCCTTGCGCGCGGCCCACAGCT
GGTCGCGCGCGCGTCCTTCCATCGCCACATCCAGTTCGATGATGCCGTCGCCTTCGGCGG
CGCTGGCCAGTGCCTGCAGCAGGTAGGGCAGGGTGTCGTGGTCGCCATCGGCCTCGACCA
GCAGCATCGCACCGGCCTCCGGTACCTCGGCACCATTGAGGCGCAGCAGCTCCAGGCTGC
GCGCGTCCATGAATTCCAGGCGGGTGGGTACCACCGGCTGCGACATCAGCCGTGACACCG
CCGCGGCGGCGGCATCGGCATCGCGGTACAGCACGCGCAGCCCGGCCTGGCTGACCGGCA
GCGGGGTCAGTTTCAGCGTGGCTTCCACGATCAATGCCAGCGTGCCTTCGCTGCCCACCA
GCAGATGGGTCAGATCGTAGCCAGTGGCATCCTTGGTGTAGGCGCCGCCGCAGCGGATCA
CATCGCCGGTGCCGGTCACTGCCACCAGGCCCAGCACGTTGTCGCGGCTGGTGCCGTACT
TCACCGCGCGCGGGCCGCCCGCATTGCAGGCCAGGTTGCCACCGACGCTGCAGATCTCGG
CGCTGGAAGGATCCGGCGCCCAGAACAGGCCATGCGGGGCCAGTGCCTGCTGCAGGGCGC
CATTGAGCACGCCCGGTTGCACCACCGCGCAGCGATCGCCGGCGCGGATCTCGACGATGC
GGTCCATGCGGGTGAACGACAGCACGATGCTGCCGGGCAGCGGCACGGCCGCGCCGGTGG
TGCCAGTGCCGGCGCCACGTGCGACCAGCGCTACGTGATGGGCCCGGCATGCGCGCACCA
GTGCCTGCACCTGTTCGATGTTGGCAGGCTGCGCGACGGCGGCGGGGCGTTGATGACGCC
ACGAGTTGTCCTGCGCGTTGGCCTCCAGCGCGCTGTCATCCATGCGCCAGCCCTCCGCGC
CCAGCAGGGCGGACAGTTCGGCAACCAGGGCAGCAGGCAGGGCAGGACTCATGACGGATC
TCGTGGGGCAGCAGGAGCGGGTTGGATCAGTTTCCAGGCAACAACGGCGCCAGCCAGTGG
CAGCCACACCCAGCGCAGTTCCGACAGCAGGGTGGCCAGGCCGCGCGCGCTGAAGAACTG
TGGGGCGAACGGTGAAACGCGGATCGGTCGCCACGGTGCGAAGAAGCGTTGTTCGCTCCA
GGGCCAGGCGAGGGCCACGCCGAGGCCGCCAGAGGTCATCGCATCCAGCAGCGGGTGGCT
GGCAGCGCAGATGAAGACGAATACCGCCGCCTGCACGGTAGATGCCAAGCTTGGTTGGCA
CACACCCGCCGACCAAGGTCGGCGACTACCGGAGGCGTGCTGCGCCGACCAAGGTCGGCA
ATTACCAAAGAACGCCAGCACCGCGGCCAATGCCGCCAGCACGCCGGCAAACAGCAGCGA
ATGGCTGGCGCCGCGATGGCCGAACGCATCGGCGTAGGGAATGTGCAGCGCGAAGGCCAG
TACATCGGCATCGGGCAGCATCGCTGCAATCACGCCGGCCGCCAGCAGGCGCGGCGGGAT
GCGGCCGCGATCAGCGGCGCACCACAGCGCCAGCGGCACAGCAGCATGGGTGATGATCGA
AGGCATCAGTCACACACCGTGGTCGTGCCGGCCTGGCTGCGCTCTGGCAGGTGCCAACCT
TGGTTGGCACAGAAGCGCCGACCAAGGTCGGCCTCTACCAGAGCGGACGGTACCCATCAG
CAATCATCCAGCCGGAACGCATCACGCAGCCACCGCAGCTGCGGCGGCTCGCCGGTGGCG
TCGACCACATCAAAACGGCAGGGTGCATTGGCCAGCGCCGGGTTGTCCTGCAGGTACAGC
TGCGCGGCGTGCGCCAGGCGTCGGCACTTGCGCACATCCACCGAAGCGGCACCGCCACCG
AAATCCGATCGCGCGCGATAGCGCACTTCCACGAACACCACGGTGCCGGCATCGTCCATC
ACAAGGTCCAGTTCACCGCCGCGATAGCGCACGTTGCGCGCACGCGGCTGCAGTCCCGCC
TGTTGCAGATGCTGCTCGGCGGCGGCTTCCACCGCCGAGCCACGTTGGCTGCGCTCAGCG
ACCACCGACGATCGGCATCGGCCGGCCGCCATTGAAGGTGGACCATGCCGGCTGGCGCAG
GATGTTGCCGTTGCTGTCCAGGAACAGGGTGCCGGTGGCACCGTCCAGGCCGCCTTCGTT
GGACAGCTTGTCCAGATAGGCGGTGATCTTCCAGGCATCGGCGCCGAACGCGAACAGGCG
GCCGGCTGCACCGCGTGCGCTGGGCAGGGTGCTGGCGACCTGGCTGGCCGACGGCAGGCC
CGACACGCTGCGCACGTTCCAGGCCTCATTCGGGTAGACGATGCCGTCCAGCGCCACGTC
TTCTTCCACCTTGCCGCTGCCGATGGTCAGTTGCGAGGTGCCGACGCGGGTGGCGCCGCC
GGCACCGGCCAGCGCCAGCTGCGGCGCCAGCAGGCGCGCCTGCGGCGCACGCACGGCGAG
GAATACGGCATCGACCTGGCCGGCATTGCGCACCTGCGCACCGACATCGCCGACCGCATC
GCTGACACCGATGGTGGCCACCACCTGGCCGCCACGCTGGGCGAAGCGCTGGGCGAAGGC
GGCGGCGGCACGGCGGCCGGTATCGTCGGCGCTGTTGATCACCAGCGCCTTGCCGCGCTC
GCGACCACGCAGGTATTCAGCGGCGACGATGCCGTCATCTTCCGGTGCCAGCGAGAAACC
GGCGCTGCCGGCCGGCGGCGCATCCTTGCCACGGTTCAGCGCCAGCACCGGCACCTGCAG
CTGCTTACGGCCGTACACCGCGTCCACTTCGTCGCGGCCCAGCGGGCCGACCACGAAGTC
GGCACCGGAGGCCACGGCCTTGTCATAGGCGGCGAGGGCACCGGCCGGGGTACCGGCGGT
GTCGATGAAGTTGATGTCCGGGCGGCGGCGGGTCTCGCCGTAGTACGCGGCCAGCAGGCC
ATCGCGCACCGGCTGCGCGGCGGTGGCCAGGCGGCCGCTGAGCGGCAGCAGCACGGCCAG
CTTGGCCGGCGGGCGATAACCGTCGCTCATCGCCGGCGGGCGCTTGCTGGTGTCGAACTG
GGCGGCGCCATCGCGGTCGAACGGTCGCGGCAGCGGCAGGCCGCGTGCGATCAGTGCGCG
GCCGGCGAAGTTGTACAGCGGGTCGTTGGCCGGCAGGGCGGCGGCACGACTGCGCAGGGT
GGCGTCGTCGAGGGTACCGAGCAGGCCGGCGATGGCGGCCTGGTTCTCGCTGCGCGCACT
GCCGGTCAGGCTGGCATGGGCGCGGGCGCGTTCGGTGGCAGCGCCGAAGGCATCGCCGGT
GCCCTGCAGCGCAGTGGCGCGGGCCAGATACCAGCGCGTCCGCAGTGCCGGCAGCACGTT
GTCGCCGTGGTCCTTCAGCAGGGCCAGGGCCTGCCCCGGCTGCTTGTCGGCCAGCGCCAG
CTCGGCACTGGTCAACTGGTAGCGCTGCAGGCTGGCGCCGGTCAGCTGGCGGGCGGTGAG
CTGGCCCAGCAGGCTGCGCGCGCGGGCGCTGTCGCCGGCCAGGTGCCAGGCCCAGGCCGC
ATCGGCCAGGGCATTGGCGCGGGCTCCGCCGCGCAGGGTGGCAGCCAGGCCTTCCAGCTG
CAGTGCGGCGTCGCGCGGCTTGCCCTGGTCGATCAGCGCCAGCGCCTGGCTCTGGGCCGG
CGATTCGGGCGCGCTGGTCAAGCTGGTGGTGGCACAGCCGGCCAGCAGCATCAGCGACAA
CGACAGGGCGGAGATCCGTGCGGCGGGCTTGTTCATGATCGGGTCCATGCGATGAGGGCA
GCGGCCTTGGCCGGGTACACGCTACGATTCTACCCTTGCCCCGTGAGTACCGCTGAAATG
AGTGTCCCAACCCTGTACGTCGTCGCCACCCCGATCGGCAACCTGGCCGATCTGAGCCCG
CGCGCGCAGGAGGTGCTGCGCGCGGTGGCGGCCATCTGTGCCGAGGACACCCGCCGCAGC
GGCCAGCTGCTGTCCCATTTCGGCATCCAGCAACCGCTGGTGGCCCTGCACGAGCACAAT
GAGGAAGCGCTGTCGCAGCGCCTGGTCTCGCGCCTGCAGGCGGGCGAATCGCTGGCGCTG
GTGAGCGATGCCGGTACCCCGCTGGTCAGCGATCCCGGCTTCCGCCTGGTGCGTGCCGCG
CGTGCGGCGGGCATCAAGGTCAGCCCGATTCCCGGTGCCTGTGCTGCCATCGCCGCTTTG
AGCGTGGCGGGCCTGCCCAGTGACCGCTTCAGCTTCGAGGGTTTCTTGCCGGCCAAGGCC
AGCGGCCGCCGCGACCGCCTGCAGGCGCTGGCCGGTGAAGTACGCACGATGGTGTTCTAC
GAATCCTCGCATCGCATCGCCGAGTCGCTGGCGGACATGGCGGCGATCTTCGGCGGCGAA
CGCCCTGCGGTACTGGCGCGTGAGCTGACCAAGCTGTTCGAGACCGTGCTCGATGGCGAT
CTGGCCGGCCTGCTGGCCAAGGTGGAAGCCGACGAGAACCAGCGCAAGGGCGAGTTCGTG
GTGATGGTGCAGGGCGCTGGCGATGATGAAGAAGCGCAGCTGGCGCATGGCCGCCGCGTC
TACGCCAAGCTGAGCGAGCATCTGCCGCCGTCGACCGCGGCGAAGCTGGCGGCAGAGTTG
ACCGGTGCACCGCGCAAGGCGTTGTACGGCAGTTGATGGATCGTGCGGACCAAGGTCCGC
ACCCACCAAAGCGGAATCCGCACCCACCAGAGCAGCGGAGTCGGTAGATCCACGTCATGC
GTGGATGGATGAACCGGATGCCGCGATCAGCACGGCAGGAAGGGCGTGCGTAGGCTAGAA
TGTGCGCTGGCGGAGCCGGCCAGACAGTCGCGTCATCCCCTCGGGGGTGCCGAGGAAAGT
CCGGGCTCCATAGGGCAAGGTGCCAGGTAACGCCTGGGCGGCGCAAGCCGACGGAAAGTG
CAACAGAAAGATACCGCCTACGTCTTCTTCGGAAGGCCGGTAAGGGTGAAATGGTGCGGT
AAGAGCGCACCGCGAGTCTGGCAACAGACCGGCACGGCAAACCCCACCTGGAGCAAGACC
AAATAGGGATCCTTTGGCGCGGCCCGCGTTGGATCCGGGTAGGTTGCTTGAGCGTTGCGG
TGACGTAACGCCTAGAGGAATGACTGTCCACGACAGAACCCGGCTTATCGGCCGGCTCCG
CCTCTTTCTTCTACATGCGTGCTTCCATATGCGTGAACCGCGCATCGGTAGTGCCGGCCG
CTGGCCGGCAGCTTCACGCTGCCAGCAGCGGCGGACAGAATACCGGCCAGCGGCCGGCAC
TACCTCGACGTCGCGCGGTCCTCAACCCGGCGTACGGTACTGCCCGGCGGAGATGAACTG
CTCGAACCGTTCACACCACACCACCACGGTGGTGTAGTCGTCCACGTTCACGTTCGCGGG
CACCTCCACCAGGAAGCGGTTGAAGGTCTTCACCTCGCCGATGCGCTGGGCCTGCGCCTT
GATCTTCAGGAAATCGGCCTTGTTGTCGACAAAGTCGCGGACCAGGTAGACCTTGTAGTC
CGGCCCCGGGCCCATCTTGCCGTCGAACGCGACCTGGCGGGCGCTGACGCTGACCTTGCC
TTCGGCCCAGTGCACCGCGTCGCTGCCCTTGAGGTCGCGACGGAAGGTGGTGTGGTAGCG
GGCGTCGCCCATTGCCGCCTGCACCTTCGCGACCGGCGGGTCATCGGGAGCGATCAGGAT
GGGCAGCAGGTAGATGCCCAGGCCGAAGCCCAGGCCGAGGGTGAGCAGGTGGGTGGCGAG
CAGGATGAGGGTACGGCGCATGGGGCCTCCATGTGGATGTGGATCGCGCGGCATGGCGCC
GGGCATGACCACCTTGGGAGGTTGCGGGCGGCATTTATAGACACAGTGCGAGACGCAAAA
AGGGCACAGTGGGATGACCGCAGCGGCGCAGGCCCTGTGGCGCGGGCGAGAAGGCGCTGC
GCCGGGAAGCTGAATGACGCCGTTGGCAGTCCTGGAGCAGGTAGTGCCGGCCGCTGGCCG
GCAGCTGCGTGGCCTGCCCGAAGATCCGGAGGTTGTCGGCCAGCGGCCGGCACTACCCTG
CTGGAAAGAAATGCCGACCAACGGCCGGCATTACCCGGTCAGAAAATGACGTGGCTCTGT
CCGTTGGCTGCACCCTGCGGGCCGAAGCGGCGCTCGTGGATCTCGCCGTGGCCATCGGCA
TCGATCAGCAGCACGGTGCTGGCGCGGGTGCCGTAATCGTCGCCGCGGATGAAGGCCGGG
CTCAGCCAGCGCTCGCGTTCCAGGCCGATGCCGGTGTCGGGCAGGTCGCTGTCGGCGGGG
CGATGTTCGTCGGCCAGCGCGGCCCAGAGCGGGGCCAGGTCCTCATCGCCGGCCTGCAGC
CACGCCGACAGCGCGTCCATCAGCCGTCGGGTCTTCGGCCAGGGCGCGTCCAGCGCGCCG
TTGGACATGCCATGCACACCCGGGCCCAGGCTCTGGCGCTCGGCGGGGTGGTTGCCCAGG
TACTCCAGGCTGTCGCCATCGGCCAGCAGCAGGTTGAAGGGCGCATACGCGCCCGCCACG
GTGGCCAGCCGGTCGATATGCACGGCGGCGGGGTCGCGGCCGCGCAGGAAGTCGGCCACC
AGTGCTCCCCGGGACGGGCCGGTCTGTGCGGCCAGCGGATCACGGACATTGGTGACCACG
GCCATGCGGCCGCCGGCGCCGACGGCGGCCCAGCCACCGCCGGAGCGCAGGTCGCGCCCT
CCGATGACGGAGGTCTCATCCTGCCAGGTGGCCAGCGCCGCGGTCGGGCGGGCGTGGAAC
TCATCACGGTTGCCGGTCATCACCAGCCGCCAGCGCGGGTGGTGCATCCAGCCAAGAGCG
AGCAGGCACATGGCCTCATTGTGCATCGTTTGCGCAGTCCGGCGGCGTTTCCGGCCGGTT
CCGGATGAATGCGCGGGCGATGTTTCACGCCTTGTCCACAGCCCTGAACTTCCGTTCAAT
CTCAAAAATTGAGACGGATCAGCAACTTGTGGATAAGCCTTGAACAATTCTCTAAAGGTT
GTTGCAAGCCATTGATGCGGCTGGCGATTTCCCCGCTGAAAAGTTGTTGACAACCCTTCG
GCCGCTGCTAAGGTGGGCATCAGAGGGAAATCCGGGTGTTTTGTGGGTTTTCGTGGTTCA
ATGTTTCACCGGGCGAAGGATAGGTGCACGCGTCGTGTTCCAGGGCGAGACGGCCATCAC
AGTTGACGATAAAGGGCGCATGGCGGTTCCCACCGCTTACCGCGACCTCGTCGCGCGCGC
CAGCAACAACCGTCTCGTGCTGACCTACAACCCGTTCGAAGCCGGCTGCCTGTGGCTGTA
TGCAGAGTCGGAATGGGAGCGGGTCCGCGACGACGTCATGTCCAAGCCCAACACCCAGCG
CGTCGTGCGCCTGTTGCAGCAGAAGCTGGTCGGCTCGGCCGCCCATCTGGAACTGGACGG
CAACGGTCGCATCAGCATCCCCGCCAGCCACCGCGGTGCGGTGGGCATTGAGAAGAAGGC
GGTATTGCTCGGTATGGGCGACAAGTTCGAATTGTGGAGCGAGCAGGCGCATCGGGCCCT
GATCCAGCAGACGTTGTCTGACGAGGATCTGGGTGATGGGTTGCTCGACCTGAAGTTGTG
AGCCGGGGTGCCCGGATGCGCCCAGAAGCGCAGACCGGTCACCTTCCGGTGTCGCAGTCG
CCGGCGGTGCACCTGCCGGTCCTGTACACCCAGGTCCTTGAAGGCCTGAGGGTGATCGAA
AACGGACGTTATCTGGATGGCACGTTCGGTCGTGGCGGTCATGCACGTGGCGTGCTCACC
CAGCTCGGTCCCGAGGGGCGCCTGCTGGTCATGGACAAGGATCCGGAAGCCATCGCCGTT
GCCGAGCGCGATTTCGCGCCGGACCCGCGCGTGTCCATCTTCCGTGGCAGCTTCGCCCAG
CTGCTGCAGTGGGATGCGACGGCCGAAGGCCTGGACGGCGTGCTGTTCGACCTGGGCGTG
TCGTCGCCGCAGCTCGACGTGGCCGAACGTGGCTTCAGCTTCGGCAAGGACGGCCCGCTG
GACATGCGCATGGACCCGGACAGCGGTGAAAGCGCCGCGCAGTGGATCAACCGCGTGGAA
GAGCGCGAAATTGCCGACGTGCTGTGGACCTATGGCGAAGAACGCCAGAGCCGCCGCATC
GCCCGTGCCATCGTGGCCCGCCGTGAGAAGCAGCCCTTCTCCCGCACCGCCGAACTGGCC
GAGCTGATCGCCTCGGTGATGCCGCGTGGGAAAGACAAGATCCACCCGGCCACGCGCAGC
TTCCAGGCCATCCGCATCCACATCAACCGCGAGCTGGCCGATCTGGAAGCCGGGCTCGAT
GCGGCCGTGGAACGGCTCAAGCCCGGTGGCCGGCTGGCGGTGATCAGCTTCCATTCGCTG
GAAGACCGCATCGTCAAGCAGTACATGAACCGCCTGGCCAAGGCGCCGCCGGCCAACCGC
CGCCTGCCTGAGGCGGTGGCGTTCGTGCCGACGCTGGACCTGATCGGCGGTGCCATCAAG
GCGACCGACGAGGAACTGGCCGCCAACCCGCGTGCGCGCAGCGCCGTGCTGCGCGTGGCG
CAGAAGCGGGAGGCCGACGCATGAGCCGGCTGCTGCTGATCATCCTGCTGGCGTCCACCG
TGGCCTCGGCGATCGGCGTCGTGTTCGTGCGTCACCGTCATCGGCAGACGTTCATCGAAC
TGTCGCGCGCCGAGCGCAAGCGCGATGACATCAACCTGGAATTCGGCCGACTGCAGCTGG
AGCAGGCGACCCTGGCCGAGGCCAACCGTGTCGATCGCATCGCCCGCGAGAAGCTCGGCA
TGAAGTTCCCCGAGGCCGCCGACATCGTGGTGGTGCGGCCATGAGCAAGGCCGGCCGCAA
CCGCCCGCGCAATGCCTTCAACCTGCGCCAGCGCCTGCGCTGGGTCGCGCTCGCGCTCGG
CCTGTGCTCGGTGTCGCTGGTCGGTCGTGCTGCCTACGTGCAGATCATCAACAGCGACTT
CTACCAGCGCCAGGGCGAGGCCCGTTACCTGCGCGAGCTGCCGATCAAGACCTCGCGCGG
CATGATCACCGACCGCAACGGCGAGCCGCTGGCGGTATCCACGCCGGTCGCCTCGATCTG
GGTCAATCCGCAGGACCTGCTGCGTTCGCCCGAGCGCATCCCGGAGCTGGCCCAGGCGGT
CGGCATGTCGGTGGATGAGCTGAGCAGCCGCCTGTCGCAGAAGTCGGACAAGGAATTCAT
GTACCTGCGCCGCCGGATCAATCCGGACGAGGCAGAGAAGGTGGTCGCGCTGAAGATTCC
GGGCGTGGCCGCGCAGCGCGAGTTCCGCCGCTTCTACCCGCAGGGTGAAGCGATGGCGCA
CGTGCTGGGCTTCACCAACATCGACGACCGCGGCCAGGAAGGCCTGGAGCTGGCGTTCGA
CGAATGGCTGCGCGGCAAGGCCGGTGCGAAGCGGGTGATCCGCAACCGCAAGGGCGAGAC
CGTCGAGAGCGATCTGCTGCGCGCCGCTGAGCCGGGCAAGGACCTGACCCTCAGCATCGA
CCGCCGCATCCAGTACCTGGCGTTCAAGGAACTGCGCAACGCGCTGGTGGCCAACAAGGC
AGCGGGCGGTTCGATGGTGATCATGGACGTGACCACCGGCGAGATCCTGGCCATGGTCAA
CCTGCCGACCTACAACCCGAATTCGCTGACTGGCGCGCTGCCCGATGCGCGCCGCAACCG
TGCGGTGACCGACCTGGTCGAGCCGGGTTCGACGATGAAGCCGTTGACCATCGCTACCGC
GCTGCAGGCCGGTGCGGTGACCAAGGACACCATCATCGACACCAATCCGGGCTACATGCA
GGTGGCCCGCTTCACCATCCGCGACGTGCCGCGCAACAACGGCGTGTTGAACGTGACCGG
TGTCATCACCCGCAGTTCCAACATCGGCGCGGCCAAGGTCGCGGCGAAGATGCCGGACCA
GGTGTTCTATGACGGTGTGCGCCGATTCGGCTATGGCTCGGTGCCGCACAGCGGCTTCCC
GGGTGAATCCGGTGGCGTCGTGCGACGCCCGGCCAACTGGGACGGTGCCACCAAGACCAC
GATGTCCTACGGCTACGGCCTGAACGTGACGCCGCTGCAGATCGCTACCGCCTATTCGGC
GCTGGCCAATGGCGGCAAGCTGATCGCGCCGACTTTCGTCAAAGGCCAGCGCAACGAAGC
GCATCAGATCATCGATGAGAGCGTCGCCAGGCAGGTGGTGGCGATGATGGAAACCGTGGT
CACCCAGGGCGGCGCCAAGCAGGCGGCGGTGCTGGGCTACCGCGTGGCCGGCAAGACCGG
TACCGCGCGCAAGACCGGTCCGGGTGGTTACGAGCGGGGTCATTACAACGCGCTGTTCGC
CGGCGTGGTGCCCGCCACCAACCCGCGCTTCGCCACCGTCATCGTCATCAACGATCCGCA
AGCCGGCAAGTTCTACGGTGGCCTGGTGTCGGCGCCGGTCTACCACAACGTGATGGAAGG
CACCCTGCGCCTGATGGACGTGCCATTGGACGACCTGCAGTCATGGCTGGCCGCACAGCA
GTCCGGCAAGGTCGGCCACTCGGCCTCGATCCTGCCTGCGCCGCCGGCCGAGACCGCGCT
GCCGGTGGATGCCGCCGCTGAATTCGATGCTGCGCTGCCGAGCGCGCACGCCCAGACGCC
GCCCACTACGGGAGGCACGCAATGAGTCCTTCGATGTTGCTTTCGCAGTTGCTTCCGGAC
GTTGCCCTTGCAGGGCACGACCCCGTTCTGACCGGCCTGGTGCTGGACAGCCGCGCCGTG
CGTCCCGGCAATGCCTTCGTCGCCATCGCCGGTTTCGGCGCGCATGGCCTGGGCTTTGTC
GAGCAGGCCCGCGCCGCCGGTGCCAGCGTCATCCTGTTTGAACCGCCGGCGCCTGCCGAA
CTGCCGGCACCGGCCGATGCGATCGCCGTGCCGGGCCTGCGCGCACGCATGGGTGCGATG
GCCGACCAGTTCCATGGCGCGCCGTCGCGGGCGATGGCGATGGTCGGTGTCACCGGCACC
AACGGCAAGACCTCCACCGTGCAGCTGCTGGCCCAGGCCTGGCACCTGCTCGGTACGCCC
AGTGGCAGTATCGGCACGCTGGGCGCCGGACTTTATGGTGCGGTCGAGCCGACCGGCTTC
ACCACGCCGCTGGTGCTGCAGATGCATGCGCTGCTGGCGCAGCTGCGCGACGCCGGTGCG
CGCGCGGTGGCGATGGAAGTCAGCTCGCATGCGCTGGACCAGGGTCGCGTGGATGCCGTG
CACTACGACGTGGCGGTGTTCACCAACCTCACCCGCGACCATCTGGACTACCACGGCGAC
ATGGCCAGCTACGGCGCGGCCAAGGCGCGGCTGTTCCACCGTCCGGGCCTGAAGGCCGCG
GTGATCAATCTGGACGACGCGTTCGGCGGCCAGCTGTTCGCCGGCCTGCCGGCGGGCGTG
CAGCCGATCGGCCTGAGCTCGCGCGGTGCCACCGACGCCAGCGTGCGCGCCGAGGCGCTG
CAGCTGGATGGCCGTGGCATTGCCTTCGAACTGGTCATCGACGGCCAGCGCGCGGCGGTG
CAGTCGCCGCTGCTGGGCCGCTTCAACGTGGACAACCTGCTGGCGGTGGCCGGCACCCTG
CACGCGCAGGGCCAGCCGCTGCCGCGCATCGCCGAGGTGCTGTCGGCACTGCAGCCGATC
CGTGGCCGCATGAACCGCCTGGGCGGCGAAGACGGCCTGCCGACCGTGGTGGTCGACTAC
GCACACACCCCGGACGCGCTGGAACAGGCGCTGGACAGCCTGCATGGCCACCTGCAGGGC
ACGCTGTTCTGCGTGTTCGGCTGCGGCGGCGAGCGTGATACCGGCAAGCGCCCGCAGATG
GCGGCCATTGCCGAGCGCCTGGCCAACAAGGTCATCGTCACCGACGACAACCCGCGTGGC
GAGGATGGCGACGTGATCGTGGCCGACATCCTGGCCGGCTTCACCGATGCCTCCGCCGTG
ACCGTGCAGCGCAGCCGCGCGCGTGCGATCGGCCTGGCGGTGAAGCGTGCCGGTGCCGGT
GACATCATCCTGATCGCTGGCAAGGGCCACGAGCCGTACCAGGAAGTGAATGGCGTGCGC
CATGACTTCGACGACACCGAAGTGGCCGCCGCTGCACTGGCGGCCAAGGCCGGTGTACTA
GAGGCGCAGGCCGGGGAGGGCACCGCATGAAGCGCACCCTGCTTTCGCTGATCGCACACT
GGGCCGGCGGTGAGATCCACGGCGACGACGTGGCCATCGATGCGGTCAGCAATGACACCC
GCAGCCTCGGCCCGGGCAGCCTGTATGTGGCGCTGCGCGGCGAGCGTTTCGACGGCCATG
ACTTTGCCGCCGACGCGCAGGCGCGCGGTGCCAGTGCGCTGCTGGTCGAGCGCCTGCTGC
CGATCGAACTGCCACAGGTGCTGGTGGCCGACAGCGAACTGGCACTGGCGAAGATCGCCA
CCGGCATGCAGCGCGACCGCGGCACCGAGGTGTTCGCGATCACCGGCAGCAACGGCAAGA
CCAGCGTGAAGAGCCTGCTGCTGTCGATCCTGCAGCAGGTGGCACAGCACGCCCACAAGG
TGGTCTACGCCAACCCGGGCAACCGCAACAACGAGATCGGCCTGCCGCTGGCGGTGATCG
ATGCGCCGGAAGATGCCGACTACGCCGTCTACGAGATGGGCGCCGGCAAGCCGGGCGATA
TCGCCTACCTGACCGACATCGCCCGCCCGCGCTATGCGCTGGTCAACAACATTGCCCCGG
CGCACCTGGAACGCATGGGCAGCCTGCTCGGCGTGGCGGTGACCAAGGGCGCGATCTATG
CAGCGCTGCCGGCCGATGGCGTGGCGGTGATCAATGTGGACGATGCCTACGGCCGCTGGT
TCGAACAGCATTTCGTCGGCACCCCGCCGCGTTGCCGCGTGCTGCGCTACGGCCTGGAAC
ATACCGCCGAGGTGACCGCGCGCGACATCCGCGCCGGCGCGCAGGGCAGCCAGTTCACCC
TGGTCGCACCGAGCGGCGAAGCCCGCGTGGTGCTCGGCCTGCCCGGTCGCCACAACGTCA
GCAATGCGCTGGCCGCCGCCAGCCTGGCGCTGGCCGCCGGTGTCGACCTGGCGCTGATCG
CGACCGGCCTGGCCGAAGCGCAGCCGGTGCCGGGCCGCCAGATTGCCCATCAGCTGCGCA
ATGGCACGGTGCTGGTGGACGACAGCTACAACGCCAACCCCGGTTCGCTGGCTGCGGCCA
TCGACGCCCTGGCCGCCGCGCCGGAAGAGGGCTGGCTGGTGCTGGGCGACATGCGCGAGC
TGGGTCCGGACAGCGAGGCGCTGCATGCGCAGGCCGGCATCCGTGCACGCGCCGCCGGCC
TGAAGCGGCTGTATGCACTGGGTCCGCTCAGTGCCGCCGCTGCGGCCGCCTTCGGTGAAG
GCGGACGCCATTTCGATACCCATGGTGCGCTGTCACAGGCGCTGCAGGACGAGTTGCACG
CTGGTGTGCGCTGCCTGGTCAAGGGTTCCCGTGGCAGTGCCATGGACCTGATCGTCAAAG
CGCTGCTGGCGCAAGGAGAGGAATCCCCGCATGTTGTATGAACTGGCTCGATGGTTGCAG
CAGTTGGAGAGCCTGTTCGGGCTGTTCAACTACCAGACGTTCCGCGCCATCCTTGCCGCG
CTGACGGCCCTGTTCCTGTCGCTGTGGCTTGGCCCGGCGATGATCCGCAAGCTTGCCCAG
TTCAAGGGCGGCCAGCCGATCCGCAAGGACGGTCCGCAGACCCATTTCTCCAAGGCCGGC
ACGCCGACCATGGGCGGTTCGCTGATCCTGCTCACCATCACCCTGTCGGTGCTGATGTGG
GCCGACCTGCGCAACCGCTACGTGTGGCTGGTGCTGGCGGTGATGCTGTGCTTCGGCGCC
ATCGGCTGGTATGACGACTGGATCAAGATCGTCCGCCGCGACCCGAACGGCCTGAAGTCG
CGCTGGAAATACCTGCTGCAGTCGATCTTCGGCCTGGCTGCTGGCCTGTTCCTGTTCTAC
ACGGCCGACGTGCCGGCGGCGCTGACCTTCTACATCCCGATGTTCAAGTCGGTGGCGTTG
CCGCTGGCCGGCATCGGCTTCGTGGCCATCGCCTACTTCTGGATCGTCGGCTTCTCCAAC
GCGGTGAACCTGACCGACGGCCTGGACGGCCTGGCCATCATGCCCACCGTGCTGGTGGCC
TGCGCGCTGGGCGTGTTCGCGTATGCCTCGGGCAACGTGGTATTCGCCAACTACCTGCAG
ATTCCGCAGATTCCGGGCGCCGGCGAGCTGGTCATCATCTGTGCGGCCATCGCCGGTGCG
GGCCTCGGCTTCCTGTGGTTCAACACCTATCCGGCCATGGTCTTCATGGGCGACATCGGC
GCGCTGGCGCTGGGCGCGGTGCTGGGCACGATCGCGGTGATCACCCGCCAGGAACTGGTG
CTGGTGATCATGGGCGGCGTATTCGTCATCGAAACACTGTCGGTGATGATCCAGGTGGCC
TCGTTCAAGCTGACCGGCAAGCGCGTGTTCCGCATGGCGCCGATCCACCACCATTTCGAA
CTGAAGGGCTGGCCCGAGCCGCGTGTGATTGTGCGCTTCTGGATCATCTCCGTCGTGCTC
GTGCTGATCGGCCTGGCCACGTTGAAGGTGCGCTGAGATGAACGACCTGTCCCGCCAGGC
AACACGCCTTGAAGCCATCGAAGGCAGCTACGACAAGTGGCTGCTGGGCGCGATCATCGC
GCTCACCGGCGTGGGCGTGGTGATGGTGGCGTCCAGCTCGATCGCCTTGATGAGCAGTCC
GTTCTACTACCTCAACCGCCACCTGATCTTCCTGGCGGTGGGTATCGTGCTGGCGGTCAT
CGCCGCCCGCACTGAACTGAAGTCCATCGAGCAGTACAACCAGATGCTGCTGCTGGGCTG
CTTCGTGCTGCTGCTGGCGGTGTTCGCACCGGGCCTGGGCAGCACGGTCAACGGTGCGCG
CCGCTGGATCAACCTGGGCATCTCCAAGTTCCAGACGGTCGAAGCGGTGAAAGTGCTCTA
CATCGTCTGGCTGTCCAGCTACCTGGTGCGTTTCCGCGACGAGGTCAATGCGACCTGGCC
GGCGATGCTCAAGCCGCTGGGCGTGGCCGGGGCGCTGGTGGTGCTGCTGCTGCTGCAGCC
GGACTTCGGCTCGTCCACCCTGCTGCTGGCGATCACCGCCGGCATGCTGGTGCTGGGCGG
GGTGAACATGCCGCGCATGTCGATGCCGGTGATCATCGGCCTGGTCGGCATGAGCGCACT
GGCGATCATCGAGCCGTACCGCATGCGCCGCATCACGTCCTTCCTGGACCCATGGGCCGA
CCAGCAGGGCGACGGCTACCAGCTGTCCAACGCGCTGATGGCGGTGGGCCGTGGCGAGTG
GACCGGCGTCGGCCTGGGCAACTCGGTGCAGAAGCTGTACTACCTGCCCGAAGCGCATAC
CGACTTCATCTTCTCGGTCACCGCCGAGGAATTCGGCTTCCTGGGCACCTGCGTGATCGT
GGCCCTGTACGCGCTGCTGGTCGGCCGGACCTTCTGGCTGGGCATGCGCTGCGTGGAGAT
GAAGCGGCACTTCTCCGGCTACATCGCCTTCGGCATCGGCCTGTGGATCAGCATGCAGAC
CTTCGTTTCGATCGGCGTGAACCTGGGCATCCTGCCGACCAAGGGCCTGACCCTGCCGCT
GATCTCTTCCGGCGGCTCGTCGGTGCTGATGACCTGCGTGGCGATGGGCCTGCTGCTGCG
CGTGTCCTATGAACTCAAGCGCGCCGAGCGCCGCCAGGCCGTGCGCATCGGCGGCACCGA
AGACGCCGCTGCCGAGCCGAGCGACGAGCCGGCCGCGCCGGTGGCCGCCAGCGTACCGAT
GAGCGCCGAGCCGGTGGCTGCCGCTGCAGCGAACGCTGCGCGTGGCACCAGCCGCCTGCA
GTCGCGCATCGAACCGACCTTCGGGAGGCTGTCATGAGCACAGCCACCGACAACGTGCGC
CCGGTGATGATCCTGGCCGGTGGTACCGGCGGTCACATCTTCCCCGGCCTGGCCGTGGCC
CGCGTGCTGCGCGCGCGCGGCGTGCCGGTCACCTGGATGGGCGCCGACGGTGCGATGGAA
ACCCGTCTGGTGCCGCAGCACGACATTCCGATCGACACGCTGGCCATCACCGGCCTGCGC
GGCAAGGGCAAGCTGGCCCTGCTGGGCGCGCCGTGGCGGCTGATGCGCGCGCTGCGCGCG
GCCGGCATGATCATCCGCAAGCGCCAGCCGCGTGCGGTGGTGGCCTTCGGTGGATTCGCC
TCCGGTCCCGGCGGCATGGCCACGCGCCTGCATGGCCTGCCGCTGATCGTGCATGAGCAG
AACCGCGCACCGGGCCTGACCAATCGCATCCTGTCGCGCTATGCACGCCGTCTGCTGACC
GGCTTCCCGGGCACCTTCGCCAAGGGCGAGGAGTTTGTCGGCAACCCGGTGCGTGCGGAG
ATCGCCGCCATCGCACCGCCGGAACAGCGCTTCGCCGACCGCCAGGGTCCGCTGCGCGTG
CTGGTGGTGGGCGGCAGCCAGGGGGCACGCGCGCTCAATACCGGCGTGCCGCAGGCTATC
GCTGCGCTGGGCGCCACAGTGCCGGTGCAGGTGCGCCACCAGAGCGGCGAGAAGATGCAT
GCCGAAGCGGTCGAGGCGTATGCCAAGGCTGGCGTGCAGGCGGAGATCACCCCGTTCATC
GCCGACATGGCCGAGGCGTTTGCCTGGGCCGATCTGGTCGTATGCCGCTCCGGCGCGTCC
ACGCTGGCCGAGCTGTGCGCGGTCGGTGTCGGCAGTGTGCTGGTGCCATTCCCCGCTGCC
GTCGACGATCACCAGACCCGCAATGCGGAGTACCTGGTCGAGCGCGGCGCGGCGGTTTTG
CTGAAGCAGGACGGAACGCTGGCCGACGGCATTGCCGCACTGCTGCGCGATCTGTCCGAA
AATCCCGCCCGCCGCATGCAGATGGCGCAAGCCGCGCGTGCCCTGGCCAAGGTCGATGCC
GCCGAGCGCATCGCCGATATCATTCTCGAGGAAGCTGTATGAAGAAGGCATGCCACCGCG
CCTGCCCTGCGCGAGGCCGCGCATGATCCGCCGCCTGCACGACACCAACGACCTGGTGCG
CGCGTTCCCGCGCGTGCATTTCGTCGGCATCGGCGGCACCGGCATGAGCGGTATCGCCGA
AGTGATGCTGACGCTGGGCTATGAAGTGTCCGGCTCGGACAACGCCGACAACGTGGCGAC
CCGCCGCCTGGCCAGCCTGGGTGCGCGCATCATGCGCGGCCACTCGGCGGCCAACGTGCT
GGGCACCGACTGCGTGGTGGTCTCCAGCGCCATCCGCGAAGACAACCCGGAACTGATGGA
AGCGCGCAGCCAGCGCATTCCGATCATGCCGCGTGCGGCCATGCTGGCCGAGCTGATGCG
CTTCCGTCGCGGCATCGCCGTGGCCGGTACGCATGGCAAGACCACCACCACCAGCCTGAC
CGCTGCGGTATTGAGCGAAGGCGGCCTGGACCCGACGTTCGTGATTGGTGGCCAGCTGCT
GGCCGCCGGCGCCAACGCCAAGCTGGGTGGTGGCCAGTGGCTGGTGGCCGAGGCCGACGA
AAGCGATGGCAGCTTCCTGCGCCTGAATCCGTTGATGTCGATCATCACCAACATCGATGC
CGATCATCTGGAGAACTACGGCAACGACTTTGCCCGCGTGCAGGCGGCGTTTGCCGAGTT
CCTGCAGCGCCTGCCGTTCTATGGCCTGGCGGTGCTGTGCATCGACGACCCGGAAGTGGC
TGCGCTGGCCGCCAGGACCCCGCGCCACGTGATGAGCTACGGCATGAGCCCGCAGGCCGA
CGTGCGCGCCGAGAACGTGGTGCAGGAAGGGTCGCGCATGCGCTTCACCCTGCGCCTGCC
GCAGGGCACCAGCCAGGAAGTGGTACTGGCACTGCCGGGCAGGCACAACGTACTCAACGC
ACTGGCCGCCGCCGCAGTGGGCTGGCAGCTGGGCGTGGCCCCGGACGCCATCGCGCGGGC
GCTGGAAGGCTTCGCCGGTGTCGGCCGTCGCTTCAACGATCTGGGCGAAGTGACCACCGC
CAGTGGCGCCAAGGTGCGCATCATCGATGACTACGGTCATCACCCGAGCGAGCTGGAAGC
CGTGTTCGCCGCCGCCCGTGGTGGCTGGGCCGACAAGCGCCTGGTGGTGGCCTTCCAGCC
GCACCGCTACAGCCGAACCCGCGACCAGTTCGACAAGTTCGCCGCGGTGCTGTCCAGCGT
CGATGCGCTGGTGCTGAGCGAGGTCTACCCGGCTGGCGAGGAACCGATTGCCGGTGCCGA
CTCGCATGCGCTGGCCCGTGCCATCCGTGCCCGCGGCCGCAGTGAGCCGGTGGTGGTGGG
CAAGGCCGCCGAGCTGGCCAGCGTGCTGCCGGACGTGCTGCAGGACGGTGACCTGCTGCT
GATGATGGGGGCGGGCGACATCGGCGCCGTGGCTACCCACATCGCGGTGGAAGGCTTCAA
GGGGGAGGGCGAGGCGTGAGCGCGCTGACCTTCCCGCCGCTGCGCGTGAGCGACCCGGCT
GTATTCGGTCGCGTCGCCGTGCTGCTCGGCGGCACTTCCAGCGAACGCGAGGTGTCGCTG
GATTCCGGCCGCAACGTACTGGAAGCACTGCAGTCGCGCGGTGTCGATGCGTTCACGGTG
GACGGCATTCCTGCGCTGGCCAAGGCGCTGGCTGCCGGCGGCATCGACCGTGTGTTCAAC
ATCCTGCACGGCCACAACGGTGGTGGTGAGGACGGCATCGTGCAGGGCCTGATGGACGCC
TTCGGCGTGCCGTACACCGGCTCGGACGTGCTGGGCTCTGCGCTGAGCATGGACAAGATC
CGTACCAAGCAGGTGTGGTTGTCGCTGGGCCTGCCGACCCCGCAATACCGCAAGGTCGAC
GCATCGAACGTGCATGCACTGGCGGCCGAGCTGGGCCTGCCGGTGGTGGTGAAGCCGGCC
AACGAAGGCTCCAGCGTGGGCATCAGCCGGGTCACCGACGACGCCGGCCTGGATGAGGCC
GTGGCCCTGGCTGCGCGCTACGACGGCCAGCTGCTGATGGAGCAGATGGTGGTCGGCGAC
GAACTGACCGTGGCCATTCTTGGCGACGTCGCGCTGCCGTCGATCCGCATCGTGCCCAAG
GGCCAGTGGTACGACTACAACGCCAAGTACATCGCCGAGGACACCCAGTACCTGTGCCCG
GGCCTGGACGGTGACGCCGAAGAAGAAATCCGGCGCATCGCACTGGCCGCGTTCCGTGCC
GCCGGTTGCCGTGGCTGGGGCCGCGTGGATGTCATGCGTGATCGCAGCAGCGGCCGATTC
TTCCTGCTGGAAGTGAACACCGCACCGGGCATGACCAGCCATTCGCTGGTGCCCAAGGCC
GCAGGCCAGGCCGGCATCAGCTTCGAAGAGCTGGTGTGGCGCGTGCTGGAACAGACCCTG
GAGGCCTCGCACGCATGAACGCGGTGCTGCGCATCTTCGTCTGGCTGTTGGCGCTGTCGG
TGGTTGCACTGCCGGTGGTGGCCGTGGTCAATGGCTGGGTCGGCGCCGAGCGCTGGCCGC
TGGCGAAACTGCGCGTGCATGGCGAGTTCAAGCGGGTACCGGCCGAACAGCTGCAGCAGG
TGCTGCTGCCGTATGCGCGCGCCGGGTTCTTCGCGGTCAAGCTGCAGGATGCCCAGGACG
CACTGGAAAAGTTGCCGTGGGTGGAAAGCGCACGGGTACGCAAGCAGTGGCCGGATGTGC
TGGAAGTAACCCTGGTCGAGCACAAGCCGTTCGCGCGCTGGGGCAACGACCGCCTGGTTT
CCGAGCAGGGCAAGCTGTTCCCCACGCCGAAGAAGCTGGCCGACCTTGCGCTGCCCGAAC
TGGATGGCCCGGACAGCCAGACCAAAGAAGTGATGAAGCTGTACAGCGACTCGCGTGCAT
TGTTCGCACCGGCCGGCGTCGATGTGCGCCGGGTGACGATGGATGCACGCGGCAGCTGGT
CGCTGGTGCTGAGCAACGGCACCGAAGTGGTGGTCGGCCGCGACGACGCGCGCTCGCGCA
TGCAGCGCTTCGTCAAGGTACTGCCGCAGCTCAACCGTCAGGACGCGCCGATCGAGCGCG
CCGACCTCCGTTACACCAATGGTTTCACGCTGAGCTGGGGTACCCCGGCCACGCCGGCGA
AAGCGCCGGCGACCCCGGCCAGAAGCACGCAGGAAAGGACATGAATCGCAAGGGTGACAA
ATCGCTGATCGTTGGCCTGGACATCGGCACCTCCAAGGTGGTGGCGCTGGTGGGCGAGTA
TTCGCCGGGCAACCCGATCGAAGTGATCGGCATCGGCTCGCACGAGTCGCGCGGTTTGAA
GCGCGGCGTGGTGGTGGACATCGAATCGACCGTGCAGTCGATCCAGCGCGCGGTGGAAGA
AGCCGAGCTGATGGCCGGCTGCGAGATCCGCTCGGTGTACGCCTCGATCTCCGGCAACCA
CGTGCAGTGCAAGAACTCACCGGGCATCGTGCCGATCCGCGACGGGGAAGTGACCTGGGG
CGACCTGGATCGCGTGCTCGATGCGGCCAAGGCGGTGGCGATTCCGGCCGACCAGAAGAT
CCTGCACGCGATCCCGCGCGAGTACGTGCTGGACGATTCGCAGGAAGGCATCCGCAATCC
GGTCGGCATGACCGGCGTGCGCCTGGAGGTGCATGCGCACCTGGTGGTGTGCGCACAGTC
GGCTGCAGCCAACATCAGCAAGTGCGTGCAGCGCTGCGGCCTGCAGGTGGATGACCTGGT
GCTGTCCTCGCTGGCCTCCAGCGTTGCGGTGCTGACCGCCGACGAACGCGAGCTGGGCGT
GGTGCTGGTCGACATGGGCGCCGGCACCACCGACATCGCGGTGTTCGTGCAGGGCGCGAT
CTGCCACACGGCTTCGCTGCCGATCGCCGGCGACCACGTCACCAATGACATCGCGCACAT
GCTGCGCACGCCCACCCCGGAAGCCGAGCAGATCAAGGTGCGCTACGCCTGCGCCCTGGC
CCAGCTGGCCACCGCCGAGGAAAGCATCCAGGTGCCGTCGGTGGGCGACCGTCCGCCGCG
CCGCATGCCGCGCCATTCGCTGGCGCAGGCGGTGCAGGGCCGTTACGAGGAAATCTTCGA
GATGGTGCAGGCCGAACTGCGCCGCTCCGGCTTCGAGGAACTGGTGCGCGCCGGCATGGT
GCTGACCGGTGGTGCCTCGAAGATGGAAGGCGTGGTCGAGCTGGCCGAGGAAATGCTGCA
GATGCCGGTGCGCGTGGGCATCCCGCAGCACGTCACCGGGCTGGGCGAAGTGGTGGGCAA
CCCGGTGCATGCCACCGGCGTGGGCCTGCTGCTGATGGGCAGCCAGATCGAGCACCCGCG
GCGGCCGTCGCTGCCGACCGGGCGCGCCGGAAGCATGTTCAAGAAACTCAAGACCTGGTT
CCGCGGCGAGTTCTGACGCGGAACCCGTAACACCGGGGTCACCCCGGCGCAGCACCTGCA
GTACCCGCATCACAACGCAGCAACGCAATACACAACCCACACAGCCGCAACGGCAACATG
ACACGCGAAGGCAGGAGGCCCGACCGTCCATGCCACCGACAAGCGGATACAACGAGGACA
CGGACATGGCGCATTTTGAACTGATCGAAAAGATGGCACCCAATGCGGTGATCAAGGTGG
TTGGCGTGGGCGGCGGCGGCGGCAATGCCGTGGCGCACATGGTCAACTCGGCGGTGGACG
GCGTGGAATTCATCACCGCCAACACCGACTCGCAGGCCATCAAGAATTGCGGTGCCAAGC
TGCAGCTGCAGCTGGGTACCAACGTGACCAAGGGCCTGGGCGCAGGCGCGAACCCGGAAG
TCGGCCGCCAGGCCGCGCTGGAAGACCGTGAGCGCATCATGGACGCCCTGCAGGGCGCGG
ACATGGTGTTCATCACCGCCGGCATGGGCGGCGGCACCGGCACCGGCGCTGCACCGGTGG
TGGCGCAGCTGGCCAAGGAGATGGGCATCCTGACCGTGGCCGTGGTCACCAAGCCGTTCC
CGTTCGAAGGCCGTCGCCGCATGCAGGTGGCGCTGAAGGGCATCGAGGAACTGAGCCAGC
ACTGCGACTCGCTGATCACCATCCCGAACGAGAAGCTGATCACCGTGCTGGGCCGCAACG
CGACCATGATCCAGGCATTCCGCGCCGCCAACGACGTGCTGCAGGGCGCCGTGCAGGGCA
TCGCCGACCTGATCGTGCGTCCGGGCCTGATCAACGTCGACTTCGCCGACGTGCGCACCG
TCATGTCCGAAATGGGCCTGGCGATGATGGGTACCGGCACCGCCCGTGGCGATGACCGCG
CCCAGGCCGCTGCCGAATCGGCCATCCAGAACCCGCTGCTGGACGACGTGAACCTGGCCG
GTGCCAACGGCATCCTGGTCAACATCACCGCCGGTGCGGACTTCACCATGGCCGAGTTCG
ACGAGATCGGCCGCACCATCGACGGCTTCGCTTCGGAAGACGCCACCGTGGTGGTCGGCA
CCGTGCTCGACCCGGACATGCAGGACGAAGTGCGCGTGACCGTGGTTGCCACCGGCCTGA
ACCGCGTGTCGGCCAGCAAGGCCCAGCGTCCGGGCGAGCGCGCGCCGATCAAGCTGGTCC
GCAACGCCACCACCGGCCAGCCGGAGTTCGGCGACTTCGACAACGGCGGCGACGCCGTGT
CCAAGGCCGTCGGCGGCATGGGCCTGGGCCTGCGTCGCGCCAGCAGCGATACCGCGGCGG
CTTCGGCCCCGTCGGCGCCGTCCTCTTCGGCCCCGGCCGCGGCAGAACTGCCGAACGATT
ATCTGGACATCCCGGCGTTCCTGCGCCGCCAGGCGGACTGAGCGGGCCGGCCCGGGGTTG
TCCTCCCCGGGTTGCGCCACCATGTCCTGAAATCGCGGGCGCCGGGCCAGGATGGGCCCG
GCCGCCCTGCTTCATGTGCGTCCCATTGGCGCGCCGGTGTGTCCTGCCTGCCTTTCAGCC
GGGGTAGGGGACCGTGCGTGTTAATCTAATGTGTCACTTCCGGTCCATCCCCCATGATCC
AGCAACGCACCCTCAAGAACACGATCCGCGCCACCGGCGTTGGCCTGCACAGCGGTGACA
AGGTCTACATGACCCTGCGCCCGGCACCGGTCAACCATGGCATCGTGTTCCGCCGCGTGG
ACCTGGACCCGGTGGTGGAAGTGCCGGCCAAGGCCGAGCTGGTCACCGAAGTGACGCTGT
GCACCGGCCTGACCTGCAACGACGCCAAGATCCAGACCGTCGAACACCTGATGTCGGCGC
TGGCCGGCCTGGGCGTGGACAACATCATTGTCGAACTGTCCTCGGCCGAGCTGCCGATCA
TGGACGGTTCGGCCGGCCCGTTCGTGTTCCTGCTGCAGTCGGCGGGCATCGTGGAACAGG
ATGCGCCCAAGCGCTTCATCCGCGTGCTGAAGACCGTGGAAGTGACCGAAGGCGACAAGG
TGGCCCGCTTCAGCCCGTACGAGGGCTACAAGCTGGGCTTCACCATCCAGTTCGACCACC
CGATGATTCCGGCCAAGCAGTCGCGCCAGGAAATCGAGTTCTCGACGCTGGCCTACACCA
AGGAAATCTCCCGCGCGCGCACCTTCGGTTTCATGCGCGACCTGGAATACATGCGCGAGC
GCAACCTGGGCCTGGGCGGTTCGATGGACAACGCCATCGTGCTGGACGAGTTCCGCGTGC
TCAACGAAGACGGCCTGCGCTACGCCGACGAATTCGTGCGCCACAAGATCCTCGATGCGA
TCGGCGACCTCTACCTGGCCGGTGGCCAGGTGCTGGGTGCCTACGAAGGCTTCAAGTCCG
GTCACGCCCTCAACAACAAGCTGGTGCGGGCGCTGATGGCCGACGCCACTGCCTGGGAAT
GGGTCAGTTTCGACTCGCCGGCGACGCCGGATCCGGTCGAATATGCCACTCCGGCCTACG
CCTGATTTATGTAGGTTGTTGAATTAAAAGGCAAAAACGCCGCCTTCCAGGGCGGCGTTG
TCGTTTCAGGCGTGTTCGGCGCATTCAGCATGCTTGACACGCGTCAAGGCCGGTTCGAGG
TCACGGTTTTGTGAACCTGTTGGATCGGAAGCCTGAATTTAACGCAGTTTTAACAACAAT
CTAACGACAGGCCCCCGGATGGCAGCTAGGATGCGACCCGGCCCCCGAAATGTTTCACGC
CGTGGTGACACGCGCGACGGGGAGCGGAGCCGGATGCTCCGTTGTCGTCAGGACCGCTTC
TTCGGCTTCGAAGGAACGTCCTGCAGGCAAGCCAAGGCGTCGCGTAGCCCTTTGTGCGTG
GCGGCTGAAACTGCGTGGGGTCCATTCCGGTTGTCGAGCGCTGGGGAGCGCGTGGGAGTG
GGAGACGCAGTCTTGATGGTCACCCTGGTGGCCTTCAGCCCGATGGAACGGGCCGCGTCG
AGCAACTGGGCTTCGGCAAGCCGCAACTTGGCATGCCAGACCGGGGACTCGACGAGAAAA
ACGAGGTGTTCCCCGTCCACATTGGCCAGCCGGCAACGGCTGCGCAGAGGTGGCGGCAAC
TGGGGGCGCAACTGACGGTCCAGCGCGTCGAGCCACAAGGCACGCCGCAGCGGGTTCCCG
CTTTTGTCCGCCATCACCGCATCCAGCGCCGGCTTCGGCACTGACGCGGGGCGAACGCTG
GATTTCGGCTCAGACATGAAAACTCACTGATGGCATTCAAAAAGATCGTAATCAAAACGC
GTGAAGGACAGGCCAAGTCGTCGCCGATCGCGCGTTTGCGGTTCTATTTCGAGGACCGCC
CCCGCGCCCTGCTGGGCAGCGTGCTCGGGGTAGGCTGCATTATCGGCCTTGCTGGCGGCA
TTGGCGCCAGCGCGCTGAATGATTCCCGGCTGCAGGCCAAGGTCGAGCGCCAGGATGCGG
AACTGGCCAAGGTCAAGCGCGATGCGCAGACCCAGGTCAACGCGCTGGCGGCACGCCTCG
GCGAGCTGCAGGCGCAGGCTACCCGCCTGAACGCCCTTGGCGAACGGCTGACCCAGATGG
GCAAGCTGGAAGACGGCGAGTTCGACTTCAACGAGACCCCTGGCCTCGGTGACGGCGATG
CCGGCGGCCCGACCAGCGACATCCCGGTCAAGGACGTCAACGCCGACTTACAGGTGCTGG
AGCAGCGTTTCGCTGCTTCAGGCCGCCAGTTGTCGGTGATGGAATCGCTGATGTTCGACC
ACCAGCTGCAGCAGAACGCCGTGCCCTCGCGCATGCCGATCCGCAACAGCTACGTGACCT
CCGGTTTCGGCACCCGTGCCGACCCGTTCGGCCGCGGTGCCGCCACCCACAAGGGCATGG
ACTTCCACGCCAGGGTCGGTGACCCGGTGATGGCCGTGGCCGAAGGCGTGGTCAGCTTCT
CCGGCGTGAAGGGCGGCTACGGCAACGTGGTCGACGTCGACCACGGTAACGGCTATGTCA
CCCGCTACGCGCATAATTCGCGCCTGGTGGTGAAGGTCGGCGACCTGGTCCGTGCCGGGC
AGGAAGTGGCCAAGGCCGGTTCCACCGGTCGTTCGACCGGCGCCCACGTGCACTTCGAGG
TGTGGGAGAACGGCAACGTGGTCAACCCGCGCAAGTTCCTCGGCGACGGCGGCAACACGC
CGGTCGGCCGCGTCAGCCGCGGCTGATGCCCGGGTCGGATCCCTTCCGCGCCGCGGGAGG
GCTCTGACCCGATGCGGTTGATCTGGTAGTGCCGGCCGCTGGCCGGCAATTCCTTGAGGG
GCCCGAACGAGGTTGCCGGCCAGCGGCCGGCACTACCGGGAATGTTCGGATGCCATTGCC
GCCAACGGGTTGAAACCCCTTGCGGCCGTCCCAAGCTACAATGGGTGTTGCCATCGACAG
GGCGCCAGGCGCCCTGTTTCGTTTGCGGCGGACGGATCCCAAGGGGGAGGCCGGGCGTCG
TGTCCATCCAACCCGGTTCCTTCAATGATCAACAGCCTGCTTACCCGCGTATTTGGCAGT
CGTAACGAACGACAGCTGCGCCAGCTCAACCGCATCGTCGCCAAGATCAATGCGCTGGAG
CCGGAGATCGAGAAGCTTTCCGACGAGCAGCTTCAGGCCAAGACGCCGGAGTTCAAGCAG
CGCATCGCTGACGGTGAAGCCCTGGACAAGGTGCTGCCGGAAGCCTTCGCGGTCTGCCGC
GAAGCCGGCCGCCGCGTGCTGGGCATGCGCCACTACGACGTGCAGCTGATCGGCGGCATG
GTGCTTCACCTGGGCAAGATCGCAGAAATGCGCACCGGTGAAGGCAAGACCCTGGTGGCG
ACCCTGCCGGTGTATCTCAACGCGCTGGAAGGCAAGGGCGTGCACGTGGTCACCGTGAAC
GACTACCTGGCCCGCCGCGACGCCGCGCAGATGGGCAAGCTGTACAACTGGCTGGGCCTG
AGCGTGGGCGTGGTCTACCCGGGCATGCCGCACAGCGACAAGCGCGAAGCCTACGCCGCC
GACATCACCTACGGCACCAACAACGAATTCGGTTTCGACTACCTGCGCGACAACATGGCG
CTGTCCAAGGCCGACCGCTACCAGCGCGGCCTGCACTACGCCATCGTCGACGAAGTCGAC
TCCATCCTGATCGACGAAGCGCGTACCCCGCTGATCATCTCCGGCCCGGCCGATGATTCC
CCGGAGCTGTACATCCGTGTCAACCGCGTCGTGCCGCACCTGGTCAAGCAGGAAGCGGAA
GACGGCGAAGGCGACTTCTGGGTCGACGAGAAGGGCAAGCAGGTGCACCTGTCCGAAGCG
GGCATGGAGCACGCCGAGCAGCTGCTGGTCGAAGCCGGCATCCTCGATGGCGAGACCGAA
GGCCTGTACGCGGCACAGAACCTGACCGTGGTGCACCACCTCAACGCCGCGCTGCGCGCG
CACGCCATCTACCAGCGTGACGTGGACTACATCGTGCGCGACGGCGAAGTGGTCATCGTC
GACGAATTCACCGGCCGTACCCTGGCCGGCCGCCGCTGGTCCGATGGCCTGCACCAGGCG
GTGGAAGCGAAGGAAGGCGTGCCGGTCCAGCGCGAGAACCAGACGCTGGCCAGCATCACC
TTCCAGAACCTGTTCCGCATGTACAAGAAGCTGTCCGGCATGACCGGCACGGCCGATACC
GAAGCGTTCGAATTCCAGAGCATCTACGGGCTGGAAGTGGTGGTGATCCCGACCAACCGC
CCGACCATCCGCAAGGACAGCCCGGACCAGGTGTTCCTCAACCGCAAGGGCAAGTTCAAC
GCGGTGCTGGCCGACATCGAAGAATGCGCCAAGCGCGGCCAGCCGGTGCTGGTCGGTACC
ACCTCGATTGAAACTTCGGAAATGCTGTCCGAGCACCTGAGCAAGGCCGGTGTGAAGCAC
GAAGTGCTCAATGCCAAGCAGCACGACCGCGAAGCGACCATCGTCGCCAACGCCGGCCGT
CCGGGCGCGGTAACCATCGCCACCAACATGGCCGGCCGTGGTACCGATATCGTGCTGGGC
GGTTCGTTGGAAGCAGAGCTCCACGCGCTGGGCGAGGACGCGACCGACGAGCAGAAGGCC
GCGGTCAAGGCCGACTGGCAGAAGCGCCACGAGGCAGTGAAGGCGGCGGGCGGCCTGCAC
ATCGTCGGCACCGAGCGCCATGAGTCGCGCCGTATCGACAACCAGTTGCGTGGCCGTTCG
GGCCGCCAGGGTGACCCGGGTTCGTCCCGCTTCTACCTGTCGCTGGAAGACAACCTGATG
CGCATCTTCGCCTCCGACTGGGTGCAGAAGGCCATGCGCATGATGGGCATGAAGGAAGAC
GACGTCATCGAAGACCGCCTGGTCAGCCGCCAGATCGAGAAGGCGCAGCGCAAGGTCGAG
GCCCACAACTTCGACATCCGCAAGAACCTGCTGGACTTCGACGACGTCAACAACGACCAG
CGCAAGGTGATCTACGCCCAGCGCGACGAACTGCTGGACGCCGAGTCGGTGAAGGACAAC
GTCGACGGCATCCGCGACGACGTGATCTTCGACGTGGTGGCCCGCTTCGTGCCGCCGAAC
TCGATCGACGAGCAGTGGGACCTGCGTGGCCTGGAAGCGACCCTCGAGTCGGACTTCGGC
CTGCAGATGTCTCTGACCGACCTGGTCAAGGAACACGAGGAGCTGGACGCCGAGGCGATT
GCCGCCAAGGTGCAGGAACGCGTCAACCAGCACTTCGCCGAGAAGGAAGCTGGCGTGGGC
GAAGAGACCATGCGCGCGCTGGAGAAGCACGTGATGCTGACCGTGCTGGACCAGAGCTGG
AAGGAGCACCTGGCGCGCATGGATTACCTGCGCCAGGGCATCTACCTGCGTGGTTACGCA
CAGAAGCAGCCCAAGCAGGAATACAAGAAGGAAGCCTTCGAGCTGTTCTCGGACATGCTG
GAAAACGTCAAGCGCGAAGTGGTGACCCTGCTGTCGCGCGTGCGCATCCGCAGCGACGAG
GAAGTGCAGGCGCTGGAAGCGGCCGAACGCCAGCAGGCCGAAGCCCGCCTGAGCCAGTCG
CAGTTCCAGCACCAGGACGTGGGCGGTTACAGCGCCGACGAGGAAGCCGCGCAGGTGCAG
GCTGCCCAGCAGGGCGTGGCGCAGATGCAGCGCGACGAGCCGAAGATCGGCCGCAACGAT
CCGTGCCCGTGCGGCAGTGGCAAGAAGTACAAGCACTGCCACGGCCAGCTGAGCTGATGC
CGAAGAGCCCCGCGAAAGCGGGGCTTTTCGTTTGTGGCAGGGGAGTCGCAGCGCATCCGT
GATTGCGCCGGCCGCCCTGTTCTGGGCATGCTTCCCCCATGCCTTCCCCCACCCGATCGA
TCCATGTCGTGGCCGCCGTCATCACCGACGCCCGTGGCCGCGTGCTGCTCAACCGCCGTA
CCGAGAACCGCGACATGGCCGGCCTGTGGGAGTTTCCCGGCGGCAAACGCGAATCCGGCG
AGACCTCCGAACAGGCGCTGGTGCGCGAGCTGCGCGAGGAACTGGGCATCGAGGCCGATG
TCGGCGAGTGGCTGATGGATGTGCCGCAGCGCTATCCGGACAAGCACCTGACCCTGGAGG
TGCGCCACGTGCGCAGCTGGAAGGGGACGCCGCGCGGGCGGGAGGGCCAGGCAATCACCT
GGGTGGCGCCGGACAAGCTGGGCCGCTATTCAATGCCACCGGCCGACCTGCCGGTGGTGG
CTGCCCTGCGCCAGCCCGACAGCTACCTGATCACCCCGGCACCGGCCGATGATGAGGGCG
GCTTGCAGCATTGGCATGAACAGCTGCAGCGCGTGGTGGCCGCGGGCCAGCAGCGCATCC
AGCTGCGGTTGCCGACGGCGCATCCGCAGCGGCAGGCGATGGTCGAACAGGCCGTGCGCG
CGCATCGTCGCAGTGGGGTGCAGTGGCTGCTCAATCGCGATATCGAACTGGCACGCGCAT
TGGGCGTGGGTGTGCATCTGGGCAGCGAACAGCTGCTGCAGCTGTCGCAGCGTCCGCTGC
CCGAGGGCCAGCTGGTAGCCGCGTCCTGCCACGACCTGCAGCAGCTGCAGGCCGCACAGC
AGCTGGGCTGCGACTTCGCCGTGCTGGGCCCGGTGCAGGCCACGGCCAGCCATCCGGACG
CGGTGCCGCTGGGCTGGGACGCGTTCGCCGAGCTGCGCGCGCAGGTGTCACTGCCGATCT
ATGCGCTGGGCGGCGTGGGCCGCGGTCACATCGCCGAAGCGCGTCGCCATGGCGGGCAGG
GCATCGCCGCCATTCGCGGGCTGTGGCCAGAGTGAGCCGGCATGCGGGGTCAGATCCCTG
CGCAGCAGGGCTCTGGCGCCTCCCGATCACAGCGTGATCCAGAAACAACCATATTGCCGT
CGCAACCCCAGCACCGTCGAAGCGCGCGCCACGCTGCCCGGCAACGTCTGCTCCAGGCGC
AGGCCGACCGGATGGCGCACGGCCGGCGGCTCAGGGTCGGACCCCTGCGCAGCAGGGCTC
TGACCCTCCTCCGGCACTGCGACCTGGTCCTGCCGCGGATACACCGGCACCACGTCCACC
AGCGGCCGCCGCGCCAACGATTCCAGCTGGCCGAGGATGCGCTGCGCGCCCGCATCAGAA
ACCGCGCCCCACAGGTACAGCGAGGACAGCCGATTGACGTCGTTGCTGAGGATGCCGTTG
CGCAGTGCGTCCACGAGCTCGCTCAGCCGGCGCGGGCAGCGTGCACCCAGCGTGTCGCGC
GCTGCGGTATTGCCGGTCGGGGAGGGCGGCGGCAGCCGTGACCGTGCACCCACGCTGTCG
CAGGGCCGGTCGGTATACACGCTCTGGCCCTGCGCATTGGTGCAGCGGTTCAGGCGCGTG
GAATGTGCGTGGGCGACGCTCGACAGCACGCACAGCGGCAGCAGCAACAGCAGGAAGGAA
AGCCGGATCATCCTCGCAGGGTAGCGCCGATCCGGTCCGCATGGCGTGCTTTCAGCCCCG
CAGCAGTTTCAGCACTGAAGTGGTCGGCTTGGCCAGGTTCAAGGTGTAGAAGTGCAGGCC
GGGCGCGCCGCCCTCGATCAGGCGCTGGCACAGCCGGGCCACCACTTCCGTGCCGAATGC
ACGTACCGACTCGGCGTCATCGCCGTAGGCCTGCATCTTGCGGCCGATCCAGCGCGGAAT
CTCCGCACCACACTGCTCGGAGAAGCGGCGCAACTGGCTGAAGTTGGCGATCGGCATGAT
GCCGGGCGTGATCGGCACCTGCACGCCGAGCCGGCGCACTTCATCGACGAAGTGGAAGTA
GGCATCCGGGTTGAAGAAGTACTGGGTGATCGCCGCATCGGCACCGGCATCGATCTTGGC
CTTGAAGTGCTTCAGGTCAGCCAGCGCATCGGTCGCCTGCGGATGCGTTTCCGGATACGC
GCCCACTTCGATGTGGAACGCATCGCCGTGCTCGGTGCGGATGAAGTCGATCAGCTCGGC
GGCGTAGCGCATGTCGCCGGGGAAGCCCATGCCCGAGGGAAGGTCACCGCGCAGCGCGAC
CAGACGACGGCAGCCGATGGCGCGGTACAGCTTGAGCAGTTCGCGGATCTCCTGGCGGGT
GCCGCCCACGCACGACAGGTGCGGCGCGGCATCGAAGCCATGGTGCTGGTTGAGATGGCG
CACGGTCTCGGAGGTGTAGCTCAGGGTCGAGCCACCGGCGCCGAAGGTACACGACACGTA
CTCGGGGCCGTAGTCCTTCAGCTTGGCCGCGGCGCGGTCCAGCTGGCTGCGCTGTTCGTC
GGTCTTGGGCGGATAGAACTCGAAGCTGATGGCGGTCATGGCGCGGATGGCGGCGGTCGG
TGCGAAGCAGTATATCTCTTCATCAAGATGGATGCTTGAAGATTGCGTGAGAGCCCGCCG
TCCCCGGCCCGCGACCGTTCGCCCCGCCGTGCGGCCGCTGCTCCGAAATCGCAACCGGGG
TGCCTCCGCCAGGCCCACGCTGCTCCCATCCCGGCACCACCCACCCAATGAAGGAGCAGA
CGATGAAGATCTTCCTGGCACTCTGGTACGCAATGAAGGCCCTGGCCCGGCTGGCGATGA
TCGGCATGGCGATGGCCGTGCTCGGTTCCGGCTCGGCGCATGCAGCGGCCGCCACCGGCA
CCGGCAAGGTGCAGGTCGAGGTGGTCGGCAAGGGCCGTCCGCTGCTGATGATCCCCGGCC
TGAACAGCAGCGCCGAGGTCTGGCGCGAGACCTGCCTGGCGCTGAAGGACGTACAGTGCC
ATCTGGTGCAGCTGCCGGGCTTTGCCGGCGCTGCGCCAGCCGACCCGCGCCCGGCCGAAT
TCCTGCCGGCCATGCGCGGGCAGCTGCTGGCCTACCTGCATGACCAACAGCTGGGCCCGG
TGGTGGTGATCGGCCAAAGTCTTGGCGGCCTGCTGGGGCTGCAGATGGCGCAGGCCGAGC
CGAAGGCAGTCAGTGCGCTGGTGGTGGTCGACGCATTGCCGTTCCTGCCGGCCGCGCGTG
ACCCGAACGCCACCGCAGACAGCGTGCGGCCAATGGCTGACCAGCTGCGCAAGGGCATGC
TCGCCGCCGATGCCGCGCAGTGGCAGGCGCAGCTGAAGGCCGGCCTGCCGGGCATGACCC
GCGATCCGCAGCGGCAGGCCGAGCTGGGGCGCTGGGGCGAAGCCAGCGACCGCCAGACCA
CCGCTGATGCCATGCATGCGGTAATGACCACCGACCTGCGTGACAGCATCGCCTCGATCA
CCGCACCGACGCTGGTGCTGGGCAGCTGGGCCGGCTACCAGCCGATGGGCGGCACCGAGG
ACAGCACGCGCGCGGTGTTCCAGGCGCAGTACGCGAAACTGCAGGGCGTGCAGATCGCGA
TGAGCGCGCAGGGTTTCCACTTCCTGATGTGGGATGATCCGCGCTGGCTGCGCGGTCAGG
TGCAGGCCTTCCTCGACCACCACCACTGAGTTTCAACACGCCTCGGAATGGACATGCCGG
ATTCCTCCTCGACGGTACGCTTCTGGCTGCTCAATGCGCTGGTGTGGGCGCTCTATGGTG
TTGCCGGAATCGGCCTGCGCCAGGCCTATTTCAGCGATGCCGGAAGCGCAGGCGTGTTGA
TCACGCTGGGCCTGGCGTTGGCCCTGTTCGGGTGCAGCGGTGCCATCCGCGCGCTGGCGC
TGCGTGCCGACTGGTGGGCGCGCGGCACGGCCGGGCTGTTGCTGCGGCTGGCGCTGTCGG
TGGCATTGGGCGCGGCAGTGGCGCAGCTGCTGGTGAACATCGCGCTGCACTCGGCGCTGG
CCTGGAACTGGGTGAGCCTGGGGCGGCAGACGGCCGACTTCAGCCCCAAGGCGCTGCTGC
TCTACTGGTACACCACTGCGGTGATGCTGGCCCTGTGGGCAGCGCTCTGGGCAGGCCTGC
ACAGCCTGCGCCGGATACGCAGTGCGGAACTGGCGCGCCTGCGTGCCGAGGCCGAGCGCA
GCGCGCTGGAGCGCGATGCACTGCGTGCACGGCTCAACCCGCATTTCATGTTCAATGCGC
TGAACAACCTGCGCGCGCTGATCCTGGAAGACCCGGAGCGTGCGCGCGACATGGTCACCC
ACCTGTCGCGCACGCTGCGCCAGGCGCTGGCACACAACCGCAGCGAGCAGGTCACGCTGG
CCGAGGAACTGGCGGTAGTGGACGACTACCTGGCCATCGAGGCAGTCCACTTCGAACAGC
GCCTGCAGGTGAACCGGCAGATCGATGCCGACGCCCTGCAGGCACAACTGCCGGCGATGG
CGCTGCAGCTGCTGGTGGAAAACGCGATCAAGCATGGCATCGCCAGCCGCCCGGGCGGCG
GTGAGGTGCAGATCCGTGCCACGCTGGACAATGACGTGCTGCGCCTGCAGGTGGACAATC
CGCTGGGCAGCGCCAACGAGCCCACCCATGGCCATGGCGTTGGCCTTGCCTACCTGCGTG
CGCAGCTCGGCACGCAGGGTCGTTTCACCCTGCAGCCGGTCGGCGACCGCATGCAGGCCC
TGCTGGAGATTCCGCAATGAGTGGCGTGCTGCGTGTGTTGATCGTTGATGATGCACGGCT
GGCGCGGCAGGAGCTGCGCACGCTGTTGTCGGCGCTGCCATGGGTGCAGTGCGTGGGCGA
GGCCGACGATGTGCCCGCTGCACGCGAGGCGATCGCCACACTGGCGCCAGACCTGGTGCT
GCTGGATGTGCAGATGCCCTCCGGCAGCGGCTTCGATGTGCTGGATGGGCTGGAGACGGT
GCCGGCGGTGGTCTTCGTTACTGCCTACGACACCTACGCGGTGCGCGCCTTCCAGGCCAA
CGCGCTGGACTATCTGGTGAAGCCGGTCGAGGCGCCGCGCTTGCTGGAAGCGTTGCAGCG
GGCGCGCCAGCGCGAGGTGGTGGCGGGCGAAACGCCGGAGCCGCGCAGCACGCTGGGCGC
GCAGGACCAGGTGTTCGTGCGCGAGGGCGAACGCTGCTGGTTCGTCGCGGTCTCGGAGAT
CCGTCGGCTGGTGGTGGATGGCAACTACACACGGCTATGGTTCCGCGACCAGAACGCCCT
GCTGACCCGCAGCCTGAGCGCGCTGGAAGCACGCCTGCCGCCGGAGTTGTTCTTCCGCGC
CAACCGCAACACGCTGGTCAACCTGCGCCGCATTCGTGGCGTGACGCCCAGCATTGCAGA
TGGCTACGATCTGGCGCTGGACGACGGCAGCGAGGTGGAGGTATCGCGGCGGCAGGCACG
TGAACTGCGCGAGCGGATGGCGTTGTAGCTGCCGCTACAGCTCGGCACTGACCGGGCTGG
TGATGAATCCCCACAGCAGGCGTGCCATCACTGCGGGCGAGCGTGCCTGCCTGCGCGCAT
AAGTCTGTAGCGCATCCAGCCGCGGGCGGTCATAGAGGTGGCCGGCCAGCAGCACGGCAT
GCACGCGGCGGGTATTGGCGATGTCGTGCAGCGGGTTGCCATCAAGCAGCACCAGGTCTG
CGGCTTTGCCGACCTCGACGCTTCCATGCGATGCCTGCCGTTGCAGATGACGTGCGGCCT
GCAGCGTAGCTGCGCGCAGCACGTCGGCCTGGCTCAGGCCGGCCTGTCGCAGCCACTGCA
GTTCATCGTGGTAGCGGAAGCCGCCCAATCCGGTATCGGTGCCGACCAGCACGGTGACGC
CGGCACGATGGGCCGCACCGGTGAGAGCCAGGCCATGCTCGAAGTAGGTCTTCAGTGCGT
CTTGGCCGCGTCGGCCGGGATAGCGCGCTGCGGTGGCCTGCAGGTCATCACGCCACGCCC
AGCGTGAAAGCGGGTCCAGATAGGCCAGGCGCGGATCGTCGACGAAGGCGGGGTCGCTTG
CGCGTGAATCTTCTTCGCGGGTGACATGGGTCGGTACGAACGCGGCACCGCTGGCCTGCA
TCAAAGCGAACGCCTTGTTGCAGAGCGTGGGCTGATAGCTGGCAACCATGCGTTCGGCCA
GTACGATCGGGTCTTCGCCGTCGAGCGTGCCACCGCGCCATGCCGCCGCGTTGTCGAAGC
AGTGGCGCACGAACAGATGGGCGTGCTCGAAGCTGCGCTGGCCCGCCTGCACCGCGTCGT
CCAGAGGCACCGCCTTGGGCAGGTGGCCGACCAACGGACGGCGCAGCTGCTGCGCCTCGG
TGGCCAGCCGCTGATAGGTGTCCGCACGCAGCCGGTTGTAGACCTTCAACGCGTCGACCC
CGCGCGCGCTGTACGTCCGTGCACGCGCAGCGGCGGCCTCTGGCGTGAGTGACGGATCTT
CGAAGTAGAAACTGGCGATCTGTACGAAGCGCGGTGCAACCTGCTGCCCGGCAATGGCCT
GTGCGGTCCAGCGGCGCTTGTCGGCCACGCAGGCGATCAGCGGATCGGTGGTCTGCGGGC
AGTCCATCATGTCACGGGTGCCGGTGATGCCGTTGGCCAGCATCAGCGGGAACTGCAGCT
GCGGCGACAATTGCAGTGCATGGGTGTGCATGTCCCAGAAACCGGGCAGCAGCCAGCGGC
CGCCGGCGTCGAGCACGGGAAGCCGCGCGTCCTGCGGATCTTCCCCAATGGCAGTGATGG
TGCCGTGGCGCACTGTCACGGTGGTGGGTTCGCTGACCCGGCCGCGCGCCACGTCCACCA
CCCGCGCATTGACGATCACGCGGCTGTTGCCCGGCTCGGGCAACGGCGGAGCCGACAGCG
GCCAGAGCAGAGCGGCGGCGAACAGCAATGGCGGCGCCAGCAGGAGGATGACCAGTACGA
TCGGCCACTGCCGACGGTGGGCGGAACGGGGCAATGCGCATGCTGCATCCATGAGCCGGC
GATCCTTGTAGTGGGTCGCCCGCAGGGTGCTGCAAGCGGGACGCTGGCGCCAGTGACCAT
CGGCATCCGGCCCTGTCTGCCTCCGGGACGGTTACCCTGTGCAGCAGAACTCCTGATCAC
ACCTGCGCCATGTCCATCGTCCTCACCGATTTCGCCCGTCCCCGCCTGTTCCCGCGCGTG
CCGCGTGGCAACACCATCCAGGACTGCACCGCCGAGCAGTTCGAGGCACACCTCAATGCG
CACGCGCCGCTGAAGGTGCTCGACGGCTACGCCCCGTTCTGCAAGTTGTTCGTCTACGAG
AACTGGACCAGCACGCGCTGCCTGACGGTGCCGGTCACCGAGGCCAACCGCCACCAGCTG
CGTAGCGGCTACGAGGCGCGCAACCGCGAGGAACTGCCGGTGCTGGTGCGCTGGTTCGAG
GGCGTGGAATCACCGCGTGCGAACTACCTGGTGGTGATCCTGTACAGCGCCGGGCAGCTG
GCGAAAGAAGGTTCACCGATCGAGGCCGACTGGGGCATCGTCGGCTGCATCTACACCGCC
GAACCGGAAGAGGTGCCGATGGCGCCGATCACGATGATGCGCAATGCGCTGGGCGTGGAG
GAAGGCGGTTCCGGTGTGCCGCTGGACCGGGAGGCCTACCGGCGCTCGGTGGAGTTCTGG
GAGAACAACGCCAACTGGCGGCCGTGAGCAACATTTGTCATCCACGCATCGCGTGAATGT
GCGGACCGCAGTAGAGCCACGCCATGCGTGGCCGCTTGGCCTTCAGGCAGCTTTCCATTC
CCACCACGGGTAATGGTACTCGCGGTCGATGGCCTGCCAATGCTGGCCGCATTGCGTGCA
GGCAACGGCGTGGCAGTCGCCCAAGCAGCCCTCAGCCTCTTCCACCGAGAGCAGCTGCAT
CTGTCCTTGTTCAATCAGGCGACGGGGATCGAAGAACGGGTAGCCGGGGTTGAGCGCGCA
CAGGCAACCCTCGCGTGCACGCCAGTAACGCAGCCGACGCAGGGCGGCCTTCAGATACGC
CTGGTTGCTGATCAGCATGCCGCCAAGCGCGATACCCTGGCAGCGTTGTTCGATCAGATC
CACATGTGCGCTCAACGCGTCCAACGATGAGGCACTGAACAGTCGTGCGACGACGCGGGC
GGCATCGGTGATGCGCGTTGCGTCGCGCGACAACAGGTCCTGCAGCAGCACATCGGCCTG
TGCATCGTCGAGCCGGGGAATGGGCGCTGCAGACCACGGCCAGCGCATCAGCGTGACTTG
CCGATGGCAGCGTAGTGGCCGGCGGTGAGGCGCAGCAGGTCGGTGGGTGCCAGTTCCACT
TCCAGGCCACGGCGACCGGCGCTGACATGCAGCGCGGGCAGCGCTTCGGCACTGGCGTCC
AGGAAGGTGCGCAGGCGCTTCTTCTGTCCGAGCGGGCTGATGCCACCGACCAGGTAACCG
GTCGCGCGCTGCGCGGCATCAGCAGCAGCCATCTCGCACTTCTTGCAGCCGGCCGCTTCG
GCCAGTGCCTTCAGGTCCAGCTGGCCGGCCACCGGCACGATCGCCACCAGCAGTTCGTGT
GCCTCGGTGCTGGCCAGCAGGGTCTTGAACACCTGGGCCGGATCGAGGCCGAGCTTGTCG
ACAGCTTCGCCGCCATAGGATTCGGCGTGGGCGTCATGCACGTAGCTGCGCACGGTGTGG
GCGATCTTCTCGCGCTTGAGCAGGTTGATGGCCGGGGTCATGTAGGCATGGTAGCGCGCG
CTGGGCGCGTTGCCTTGACCGAGCCTACTGCCGGAGAGCATCCACGCATGGCGTGGATCT
ACCGTGGGGACTGGATGCGGGGTGTACGGCCACACGCAAACGCAGAACGGACGCCCGAAG
GCGCCCGTTCCGTGTGTTGCATGCACCGGTGGTGCCGGCCGCTGGCCGGCACCCCGCAGG
CATCAGTAGCGGTAGTGGTCCGGCTTGAACGGGCCTTCCACCGGCACGCCGATGTAGTCG
GCCTGTTCCTGGCTCAGGGTGGTCAGCTTCACGCCGATTTTTTCCAGGTGCAGGCGGGCC
ACTTCCTCGTCCAGCTTCTTCGGCAGCAGGTAGACCTTCTTCTCGTAGCTGTCCTTGTTC
GCCCACAGGTCGATCTGTGCCAGGGTCTGGTTGGCGAAGCTGTTGGACATCACGAAGCTC
GGGTGGCCGGTGGCGCAGCCCAGGTTCACCAGGCGGCCTTCGGCCAGCAGGAAGATCGCG
TTGCCGTTCGGGAAGATGTACTTGTCCACCTGCGGCTTGATGTTGACGTGCTTGATGCCG
GCGAACGACACCAGCGCATCGACCTGGATCTCGTTGTCGAAGTGGCCGATGTTGCAGACG
ATGGCCTGGTCCTTCATCGCGCTCAGGTGCTCGATGCGGATGATGTCCTTGTTGCCGGTG
GTGGTGACGTACAGGTCGGCACGGCCCAGGGTCGATTCGATGGTGTTGACTTCATAGCCT
TCCATCGCCGCCTGCAGGGCGCAGATCGGGTCGATCTCGGTGACGATCACGCGCGCGCCG
TAGGCACGCAGCGAGGCCGCGCAGCCCTTGCCGACGTCGCCGTAACCGCAGACCACGGCC
ACCTTGCCGGCCAGCATCACGTCCATCGCGCGCTTCAGGCCGTCGGCCAGCGACTCGCGG
CAGCCGTACAGGTTGTCGAACTTGCTCTTGGTGACCGAGTCGTTGACGTTGATCGCCGGG
ATCAGCAGGGTGCCGGCCTGGGCCAGCTGGTACAGGCGGTGCACGCCGGTGGTGGTCTCT
TCGGAGACGCCCTTCCAGTCCTTGACCACGCGGCCCCAGTAACCCGGGCGCTCCTTGGCG
ACGCGCTTGAGCAGGTTCTTGATGACCTGTTCTTCGTGCGAGGCAGAGGGGGTGTTGACC
CAGTCGCTGCCGTTTTCCAGTTCGTAGCCCTTGTGGATCAGCAGGGTCACGTCGCCGCCG
TCGTCCACCACCAGCTCCGGGCCGGTCAGGGTGCCATCGGCCAGGGTGAAGGTCAGCGCG
TCCAGGGTGCAGTCCCAGTACTCTTCCAGGGTCTCGCCCTTCCAGGCGAACACCGGGGTG
CCGGTGGCGGCGATGGCGGCAGCGGCGTGGTCCTGGGTCGAGAAGATGTTGCACGAGGCC
CAGCGCACGTCGGCGCCGATGTCCTTCAGGGTCTCGATCAGCACCGCGGTCTGGATGGTC
ATGTGCAGCGAGCCGGTCACGCGCACGCCCTTCAGCGGCAGCTCGGCCTGGTACTTGCGG
CGGATCGACATCAGGCCCGGCATTTCGTGCTCGGCGATGTCCAGTTCCTTGCGGCCCCAG
TCGGCCAGCGTGATATCGCGGATCTTGTAGTCACCTTCGGTGGAGAAGGTCTTGGCAACA
GCGTTCATTCGTGTGCTCCGGTTGTGGACGAGCGGATGCTCGCATCTAGCCGGGCGCCGT
TGTTACAAAGCCACCTTACCGAGCCTGGCCGGGCCTCGTGGGATCCGGTCGCAGCGCCCC
TCGGCAGGGGAGAACCCCCATTATATCGCGGCCCCGACGTGACATCCGGATGACCCCAAC
CATCGGCAGATGGGGCCGCGTGCACGGCCTGTTAAGGTCGGTGTTTTCACGCATCACACA
GGTGGAACGATGAGCATGCACGCGCGCCGTACTCGGCGCTGGACCGGCCTGGTCCTGTCG
ATGGGACTGCTGGCGGTGGCCCCGCTGGCCTGGGCGGCAGCGCCGCAGCCCGTGGCCGCA
CAGGCCCAGGGCGTCAACGGCTACGAACTGCCGTCGGCCGCGCTGCAGGCGGTGGTGGAC
GCGCCCCGTGCGCCCACGTTGTTCCTGTCGCCACGCCGCGACGTGGCCGCGATGATGCAG
ATGCCGTCGCTGCCGTCGATCCAGGTGGTGGCGCAGCCGGAACTGAAGCTGGCCGGCCTG
CGCATCAACCCGCGCACGTTCTCCGACAGCCGCTTCAGCTTCGGCGAGAAGTTGTGGCTG
ATGAACGTAGCCGACGGCAAGGAGCGGCAGATCAGTGGCCTGCCGGCCAAGCTGTCGATC
GCCAGTGTGATGTGGTCGCCGGACCAGAAGTGGCTGGCCTTCAACCAGGTCGACGCCGCC
AGCGGTGCCAACGAACTGTGGCTGGTGGACGTGGCCGGTGGCAGTGCCCGTCGCCTGGTT
GCCGGCCTGAACACGGTGATCGGCAGCGGCTACCAGTGGCTGCCGGACAGCCGCGGACTG
GTGGTGTTCACCCGCCCGGCCAACCTCGGTGCGGCCCCGGCCGCCGACGGCATTCCGACC
GGCCCGGCCGTGCAGCAGACCAGCCAGGGCGGCGGCGTGGTGTCGATCCGTACCTACCAG
GACCTGCTGAAGAACGAGGCTGATGCGCGCCAGTTCGATTACTACGCGACCACCCAGCCG
ATGGAAGTCAGCCTGGATGGCAGTACCCGCGCGATCGGCGCGGCCGGCATCTTCATGGGC
TTCTCGGTGTCGCCGGATGGCCGCTTCGTGCTGCGCCAGCCGGTGCAGCGCCCGTATTCG
TACGTGGTGCCGGTGGACAGCTTCCCGCGCCGCATTGAAGTGATCGACCGTGCCAGCGGC
AAGCTGGTGCACACCGTGGCCGTGCGCCCGCTGGTGGAAGGGCTGCCGACCGGCAACGAC
GCCGAAGTGACCGGCGTGCGCGACATCCGCTGGCGCGGTGATGCCGACGCCACCCTGGTC
TGGGCCGAAGCGCAGGACGGCGGCGACCCGAACAGGGACGCCAAGGTACGCGATGCGGTG
CTGATGCAGGCCGCGCCGTTCGACAAACCGCCGGTCACCCTGGCCCAGCTTGGCAGCCGC
CTGGCCGGCATCAGCTGGGGCCGCGGTGACCTGGCCCTGCTGACCGAATCGTGGTGGAAG
ACCCGCAGGACCAAGACCTGGTTGATCGCCCCGGACAACGCCGGTGCCGAGCCGCGCCTG
CTGTGGGATCGAGACGGGCAGGACCGCTATTCCGATCCGGGCCGGCCGCTGTTGTCCAGC
GACGACCGCGGGCGCTCGCTGCTGCAGACCAGCGCCGATGGCAGCAGCCTGTATCTGGCC
GGTGCCGGTGCATCGCCGGAAGGCGATCGTCCGTTCGTGGACCGCTTCGACATTGCCACG
GGCAAGGCCACCCGCCTGTTCCACTCGCAGGCGCCGAGCTATTCGCTGCCGGTGGCATTG
CTGGACAACCAGGGCGGTTCGCTGCTGCTGAGCCGCGAGAGCCCGGACGAGCCGGCCAAC
TTCTACGTGCAGTCGCTGGCCGATGCGGGTGCTGCGCCGCGTGCGCTGACCCACTTCGCC
CATCCGCTGCCGCAGCTGAAGGGCGTGCAGAAGGAGCAGATCCGCTACAAGCGCAAGGAT
GGCGTCGACCTGACCGCGACCCTGCTGCTGCCGCCGGGCTACGACCCGAAGCGCGACGGC
CCGCGCCCGCTGCTGATGTGGGCCTATCCGGGTGAGTTCAAGAGCGCAGCCGCGGCCAGC
CAGGTGACCGATTCGCCGTACCGCTTCAATGCGGTCAGCTACTGGGGCCCGCAGGCGTTC
CTGGCCAAGGGCTACGTGGTGCTGGCCAGCCCGTCGATGCCGATCATCGGCGAGGGTGAC
AAGGAGCCGAACGACACCTACATCGAGCAGCTGGTGGCCAACGCGCAGGCAGCGGTGGAT
GAAGTGGTGCGCCGTGGCGTGACCGATCGCGATCACATCGCCATCGGCGGCCATTCCTAC
GGTGCGTTCATGACCGCCAACCTGCTGGCGCATACGCGCCTGTTCAAGGCGGGTATCGCG
CGCAGCGGCGCCTACAACCGCACGCTCACGCCGTTCGGCTTCCAGGCCGAGGAGCGCAAC
TACTGGCAGGCGCAGGACGTCTACCAGAAGATGGCGCCGTTCAACTACGCCGACAGGATC
AAGGACCCGATCCTCTTCATCCACGGCGTGGACGACAACAACTCCGGCACCTTCCCGATC
CAGAGCGAGCGCATGTTTGCTGCGGTGAAGGGCCTGGGTGGCACCGCGCGGCTGGTGATG
CTGCCGAACGAATCGCACGCCTACCGCGCACGCGAATCGATCATGACCATGCTGGCCGAA
AGCGAGCGCTGGCTGGAGCAGACCATCGGCCCGGCCGAGCAGGGCAAGGCGAAGAAGAAG
CGCTGACGTGACCCGGTAGTGGGGGGGGGGGGGGGGGGGGCCCCCCGGCGCCGCGCCCCC
CCAGAGCGGGGGGCGCGGGCCGCGGCCCCACAACGAAACAAAAATGTTGAGGAAGAATCC
AACCCCCAC
>contig00018 len=75555 cov=32.4 corr=0 origname=NODE_18_length_75555_cov_32.394995_pilon sw=shovill-spades/1.0.4 date=20220914
CAGATCGCGGGGTCTGTCAACGGCGGGGGGGGTCCGGTGGCGGGGGCGTGCGCCGCATGG
ATGCGGCGACCGAGCCTACATGGACGTATTCACGGCGCCCCCCCGCAACCGGACCCACCC
TGCCTTACCACGGGAAACCCGCTGTTGCCGTTGCTTGAGGCGGGTGCAGGGCGCAGCCCT
GCCGATACCCCTCCCCCCGGCCGGGCTGGCAGAATAGGCGTCTCTGCCGTTATCCGAAGC
CGACGATGCGCCTCTCCCAGTTCCACCTGCACACCACCAAGGAAACCCCCAGCGACGCCG
AGCTCACCAGCCACCGGCTGATGCTGCGCGCGGGCATGATCCGCAAGCTGGCATCGGGCC
TGTACACCTGGTCGCCGCTGGGCCTGCGCGTGCTGCGCAAGGTCGAGCGCATCGTGCGCG
AGGAAATGGACCGTGCCGGTGCCGTGGAATTCCAGATCCCGACCATCCAGCCGAAGGAAC
TGTGGGAGCAGACCGGTCGCTGGCAGAAGTTCGGCCCGCAGCTGCTGAAGATCAAGGACC
GCAAGGACCAGGTGTTCTGCTACAGCCCGACCGCCGAAGAAGCCGCCTGCGACTTCGCGC
GCAGCGAGCTGTCCAGCTACAAGCAGCTGCCGGTGAATTTCTACCAGGTACAGACCAAGT
TCCGCGACGAGATCCGCCCGCGCTTCGGCGTGATGCGTTCGCGCGAATTCCTGATGAAGG
ATGCCTATTCGTTCCACCTGCACGATGAGTGCCTGGTGCGCGAATACGAGAACATGAAGT
CGGCCTACAGCCGCATCTTCACCCGCCTTGGCCTGGACTTCCGCATGGTGCAGGCCGACT
CCGGTGCGATCGGTGGCGATGCCTCGCAGGAATTCCACGTGATCGCGGATTCCGGCGAAG
ACGCGCTGGTGTTCTCCACCGGTTCGGACTACGCCGCGAACATGGAAGCGGCGATCGCCG
CCGATCCGGCACCGCGCGCGGCTGCCAGTGAAGCCATGCGCAAGGTCGACACCCCTACCC
AGAAAACCTGCGAGGACGTCGCGGCGCTGCTCGGCATCGAGCTGCAGCGCACGGTGAAGT
CGGTGGCGCTGATCGCCGGTGAAGGCGAAGCACAGCAGTTCGTGCTGGTGCTGGTGCGCG
GCGACCATGAGGTCAACGAAATCAAGCTGGCCAAGGTTGCCGGCCTGGACGAACAGCGCT
TTGCCAGCGAGGCGGAAATCGCCGAGTACCTGGGCAGCGTGCCGGGCTTCCTCGGCCCGG
TCGCCCCGGCCAAGGCCATCCGCGTGGTCGCCGACCGCGAAGTGGCCGCGATGTCCGACT
TCGTCGTCGGCGCCAACGAAGTCGGTTTCCACCTGGCCGGGGTCAACTGGGGCCGCGACC
TTCCGGAACCGGAAGTGGCCGACATCCGCAACGTGCGTGCCGGTGACCGCGCGCTGGACG
GTGGCGAACTGAAGATCGCCCGTGGCATCGAAGTCGGCCACGTGTTCCAGCTCGGCCGCA
AATATGCCGAAGCGCTGGATGCCACCGTGCTGGACGAGAACGGCAAGGCGGCGGTGATGG
CGATGGGCTGCTACGGCATCGGTATCTCGCGCGTGGTGGCTGCCGCGATCGAACAGAACC
ATGACGATGCCGGCATCATCTGGCCGGACGCGATGGCGCCGTGGCAGGTGGTGGTGTGCG
TGATCAACCCGAAGGGCGACGCCGCCGTGGCCGATGCTGCTGCCAGCCTGCTGCAGGAAC
TCCGCGACGCCGGCCTCGATGCCGCGCTGGACGACCGTGGCCTGCGCCCGGGTGCGATGT
TCGCCGACATGGAACTGATCGGCATCCCGCACCGCGTGGTGGTGAGCGAGCGCGGCCTGG
CCGCCGGTACCTACGAGTACCGCTCGCGCCGCGCCAGCGAAGCGGAAAGCCTGGACAAGG
CCACCCTGCTGCAGCGACTGCAGGGCTGATCAGGAGAAGACCGGGGCACGCCCCGGTCTT
TTTTTTTGCCTGTCGCCCAGTTGAGCAATACTGCAGCGGACATAATCCGGTCAAAATCGA
CGCAATGCAGCCGGGATGCTGCCAGGCCATGACCCGCCTGCATTTGTGCTGTGATTAATT
CATCTTTATTCTGTCCCGCGACGCCATGGACTGGCTCGTCCCGTCCACATTTTAGTTTCC
GGAGTAACCGTAAATGAGCATTGACCTGACCGGCCTGTCGGCACGCGAGCTGGGCGCCCT
GATCCGTACCGCCAAGAAGCAGCAGACCATCGTCGCCAAGCGCCGGCCAATCACCAAGGT
CCGGGCCCAGCTGACCAAGCTGGCCAAGACCGAGGGCTACACCATCGAAGAACTGTTCGG
CGGCGCCCCGGCCCCGCGCGCGCGCAAAGCCGCCCCGGCAGCCAAGGCACCGTCCAAGAC
CGCCGGCCGCAAGCTGGGCAAGGTTGCCCCGAAGTACCGCAACCCGGCCAACCCCAAGGA
AACCTGGACCGGTCGTGGCAAGCAGCCGCGCTGGATGGCCGAGCTGACCGCCAAGGGCAA
CAAGAAGCCGGAAGATTTCCTGATCAAGAAGGCCTGAGGCCGGATCGGGATGCAATGAAA
AACGCCGGCGGAAGCCGGCGTTTTTCATTCTTCGGTGTGCGGGCCAACGGTCCACACCTA
CAGGGTTTTGCGCGCCGGCATCAGCAGGTTGCCGAACAGCAGGCCGGCCACCAGCGCCAT
CACCACGTTGAGCACGGTGAGGAACACGCTTTGGCCCGCGCCAACGTCCTGCTGCTGGAC
CAGGGTCAGCACGCCGCGCAGGCTGGTGCTGCCGGGCACCATCATGATGATGCCCGGCAG
GCGGATGATCGCTCCTGGGCGGCCAACGAGGCGGCCGAATAGATTGCCACCGGCGGTCAG
CAGCATCGCTGACAGGAAGATGCCGGCCGGCGCGCCCCAGGCGTGCCCGCCGAACTTGGA
GATCGCGTAACCCGCCACCGAGGCCGCGATCACCCACGGGTAATCGCGCCGGTTGGCCTT
GAACAGCATCGCGAAGGCGAATGCCGCGGTCAGCAGCGAACCCCACTCCACCCACGGCCC
CTGCGGCCGCGTGGCGCGGATCACCGGGTCCAGGCCGAGTACATCGGCCAAGGTCACCGC
GATCATCGCGCCCACGCTGAGCTTCATGATGGTGGTCAACGCGCCGGCAAAGCGCGCGGT
ACCCGAGACCCAATGCTGGCTGGCGAGTTCATTGACCGCATTGGTCAGCGACATGCCGGG
CAGCAGCACCACCAGCGAGGCGATGATCACCGTGTTGAGGTTGAGTGCGCCAACAAAGGA
CGCGACCAGGGTTGCGACCATGCCGGCCAGCAGCGCCGCCAGCGCCTCGGCCGCTTCACG
GGTGGCCGGGCGACGGTCGGTGACCATGCCGAGCAGGCCGATCATCAGGCCGATGACACC
GGCGGTCGCGATGTCCAGCCACGGCAGCTTCCACATGCCGGCCACGCCAGCCGCGCCGAG
GGTGAACGAGAGAATGGTGCGCAGCTTGCCGCGCCGGCCCGGATCCTTGTCCAGCTGGCG
CAGTGCGGTGTGGCCCTGGGCGATGCTCATCCGCCCGTTGGCCACTTCCTCGGCGATATG
GTCGGCCACACTGAGCTTGTGCAGGTCGTTCTCGCCGGGCGCCAGGCGGATCACCCGGGT
GATGTCGCTGGAGCCGATGGCCTGCGCCGGGTCGCTGAAGCTGAGGATGATACCGGTGGG
ATTCGACCACGGTTCACAATCCAGATCGAGCTGGCGGGCCAGTGCCACCACTGCCGTTTC
CAGGCGCTGGGCCGTGGTGCCGTAGCTGTGCAGGCGTCCGGCGATCTCGGAAACAAAGGC
CACGCGCTGCGCGTAGGTGGCCTGGGGCGTGGGGATCGTGTGAGCGTCTGCGGACATGCG
CCGTAGTATTACCTACTGCCGGGCCGCACTGGATAAATTCATCCGGGTTCGACGCGATGC
CCCAGACAGAACGGTTATGCTGCGACCCGAATGGCCCAAGTGACCCCGAACCACGCCCCC
CAGCTCGAACAGGATGCCCATGACCCGGGCCTGATCCGCCTGTCCGGCACCTGGACCCTG
AAGACCGCGCTGGCCGCGGCCGAAGTCCTGCGCGGCGTTCCCGACACGCTGACCGGCATC
GACGCCACCGGCATCGAGAAGATGGATTCGGCCGGCGTGCTGCAGGTACTGCGCGTAGCG
CATCGCGCCGACCTTGGCGAGGACGCGTTGCAGTTCCGGCCGGACCACCAGGCGCTGGTC
TGCACCATCGAGGAAGTGGCCGACGACCGGCCCCGGCCCAAGCGCGATTTCGGCGTGCTG
GCGGCGCTGGAACGGCTCGGTGTCAGCGTCCATGCCACTGGCCACAACATCAAGGCGCTG
TGCAGTTTCCTCGGCGAGAACCTGGTCAAGGCAGCACGCCTGGTCAAGGAGCCCCGCCGT
TTCCGCCTGACCGCCACCGTCCACCAGATGGAGCAGGTCGGGCTGGACGCAGTACCGCTG
GTGGCGCTGCTGTCGTACCTGGTCGGCGCGGTGATCGCCTTCCTCGGCTCGACCATCCTG
CGCGACTTCGGCGCCGAGATCTACGTGGTCGAGCTGGTCAACATCGCCTTCCTGCGCGAG
TTCGCGGTACTGCTGACCGCGATCGTGCTGGCCGGCCGCACCGCCAGTGCGTTCACCGCG
CAGATCGGCGCGATGAAGGCGCGCGAGGAAATCGACGCGATGCGCACGCTGGGTCTGGAT
CCGATCGACCTGCTGGTGCTGCCACGCCTGCTGGCGCTGCTGGTCACCCTGCCCCTGCTG
ACCTTCATCGCGATGATCGCGGGCCTGGCCGGCGGCATCACTGTCGGCGCGTTCGACCTC
GACATCCCGCCGCAGATGTACATCGCGCGCATGCACGAGACGATGGAAGTGCGGCACATG
CTGGTCGGCCTGTCGAAGGCGCCGGTGTTTGCGCTGGTGATCGGCCTGATCGGCTGCCTG
GAAGGGCTGAAGGTGGAAGGCACGGCGCAGTCGGTCGGCGAACGCACCACCTCCAGCGTG
GTGCAGACGATCTCGCTGGTGATCATCATCGACGCCTTCGCGGCGTTGTGGTTCATGCAC
ATGGACTGGTGACATGAGCACGCATCCGACTCCCGAAGAAATACCCATGCAGGACGGCGA
CGGCCACGACCTGGCCATCCGCGTGCGCGGGCTGGTCAACCGCTTCGGCAGCCAGACCGT
GCATGAAGACCTGGACCTGGACGTGCGCCGTGGCGAGATCCTCGGCGTGGTGGGTGGCTC
GGGCACCGGCAAGTCGGTGCTGATGCGCTCGATCCTGGGCCTGCGCACGCCCGACGCCGG
CCAGATCGAAGTGCTGGGCCGCGACGCGCGTGCCGACGACGCCGAGAGCCGCCTGCACAT
CGAACGCAATACCGGCGTGCTGTTCCAGGACGGCGCCCTGTTCTCATCGCTGACCGTGGG
CGAGAACGTGCAGGTGCCCTTGAAGGAACACCACCGCGAATTGCCCGAGCGCTGGCACTA
CGAGCTGGCGCTGCTGAAGGTGAAGCTGGCCGGCCTTCCCGCCGATGCGATCAACAAGCT
GCCATCGCAGTTGTCCGGTGGCATGCGCAAGCGCGCTGGCCTGGCCCGCGCGCTGGCGCT
GGACCCGCCGCTGCTGTTCCTGGATGAACCGACCGCAGGCCTCGACCCGATCGGTGCGGC
CGCGTTCGACCGCCTGATCAAGACCCTGCAGGAGGCGCTGGGGCTGACCGTGTTCCTGAT
CACCCACGACCTGGACACGCTGTACGCCATCTGCGACCGGGTGGCGGTGATCGCCGACCG
CAAAGTGGTGGCCAACGCGCCACTGCCGGACATCGAGAAACTGGATCATCCGTGGATCCA
GGAATACTTCCACGGACCGCGTGCGCGTGCCGCGCGCGGCGAACAGATCGAGAGTGCCTG
AGCCATGGAAACCAAAGCCAACTACGTGCTGATCGGCGCGTTCACCCTGATCACCGGCTT
GGCCCTGCTGGCCTTCGGCCTGTGGGCGGCCAAGTACTCCTCCGACCGCACCTGGCAGGA
ATACCGCGTGGTGTTCCGCGAGGCGGTGACCGGCCTGTCGGTGGGCAGCCCGGTGCAGTA
CAACGGCATCGCGGTCGGTTCGATCATCGAACTGAACCTGGTGCCGGACGACCCGCGCCA
GGTGGTCGCACGCATCCGCCTGAACTCGACCACCCCGGTCAAGACCGATACCCGCGCCAA
GCTGGCGATCACCAGCCTGACCGGCCCATCGATCATCCAGCTCAGCGGCGGCACGCCGCA
GTCGCCGGCGCTGACCACGGTCAACAAGGACCCGGCCCCGATCATCCCGACCACGCCGTC
GGCGCTGCAGAACATCACCGACGTCGCCAACCGCATCGTCGAGCGCATGGATCAGATCCT
CAGCGATCGCAACGTAGCTTCAATCAACGCGACGCTGGCCAACCTGGAGACGATCAGCGG
CGGCTTGGCCGACCGTGACCAGGGTACCCAGGCGCTGCTGCTCAGCGCGCGCGACGCCGC
CCGCAGCCTGGACACCACGTTGAAGACCACCAACGGCACCATCGAGCGCCTGGACAGGAA
CCTGGTGCAGCAGCTGCCGGGCATCATCGACAAGCTGGACGGCACCCTGGCCAAGCTCGA
CTCGGCCGCCGGCAACGCCGATTCGATCCTTGGCGAGAACCGCGCCGCGATCAACAGCTT
CGCCAATGATGGCCTCGGCCAGCTGGGCCCGACGCTGACCGAACTGCGCGGCCTGATCCG
CGACCTGCGCCGGGTCAGCGACCGCCTCGAGAACAATCCCGCGCGCTACCTGCTGGGCCG
CGACGCACCGAAGGAGTTCGAACCCAAATGAGCCCGATGCCCCTTCCGCGCCTGCTGCTG
GCCGCTTCGCTGGTCACCCTGCTGGGCGGCTGCTCCATCCTTGGCAGCAGCGAGAAAACC
GCAGTGACGCTGTACTCGCCCGCCGTGCAGGTGAAGGCCGATCCGGCGTGGCCGCAGGCC
AGCTGGCAGCTGGTACTGGCCAAGCCCAGCGCCGCACGCATGGTCGACAGCCCGCGCATC
AACGTGCGGCCGACCCCGTCGCAGCTGGAGATCTACAAGGGCGCCAGCTGGGCCCAGCCG
GCCACCGACATGATCGAGGACACCTTGCTGCGCGGCTTTGAAGATTCCGGACGCATCCAC
GGCGTCGCCCGCAGCACCGCCGGCATCCGCGCCGACTACAAGCTGTCCACCGACGTGCGC
CGCTTCGAGTCGGACTACCAGGGCCAGGCCACGCCGACCGTGGTGATCGAGGTCAACGCC
AAGCTGATCCACGTCGCCGATCAGCGCGTGGTCGCCGACCGTACCTTCCGTCAGGCACAG
CCGGTCGGCAGTACCGACGTGCCGGCCGTCACCGCCGCCTTCGAACGTGGCCTGCAGCAG
CTGGCGCAGGACGTGGTGGGCTGGACGCTGGTGAGCGGGCAGGCCGACCAGCCGACCGTC
ACGCGCTGATCGATCAGCGTGGCGCAATCCAGCGGAACGTCAGGTTGATCCGCTCGCCCT
GCACGCGCGCCATCTTCGGCAGCGCGTGCTGGTAGAAGCGCTGGGTCTGCCCGGCCATCA
CCAGCAGGTCGCCATGGCCGAGCAGATACTCCGCCTTGCGCGCCGTATCGTCTCGCCGGC
GCAGCAGGAAGCGCCGTGCCGCGCCCAGGCTCAGCGAGGCGATCACCGGCGCCGGGCCCA
GTTCGGGCTCGTCGTCGCTGTGCCAGCCCATGTAATCGTCACCGCCGCGATAGCGGTTCA
GCAGTACGCTGTTGAAGCGGCCGAAGCCATCGTCCTGCAGGCGCTCGCGCATGCCCTGCA
GGGACGGCGGCCACGGGTGCGGCACGAATTCTGCCCCCGAGTAGCGATAGCGCGCCTGCG
GATCACCTATCCAGCAGCTCAACCGTGGCGAATCCACCCAGCTGCCGAACATGCGGATGC
GATGCACCTCCCACGGCACGCCGGCTTGCAGATCGCGCTGCAAGGCATCGGCCTCGGCGG
GAGACAGCCAGGCCGGGAGGTGGCGGACGTCCGCATCGGGAAGGTCGTGGGGGAACAGCA
TGGCGGCACAGTAGCACCTGATGGATTTGATGGATTTGCCGTTGCAGCGACGATTACCGG
AAAATGGCTGCAGTCCCACCGTTGGTCCCGAATCATGCGCCGCCCCTCTTTTCCCAAGTT
CCATCCATGAGCCACGCGGCGCCCGGCATCCGCCAGCTCACCTTCTCGGTCCTGCGCGCA
CTGTTCCGTGCCCTGCCGATGCCTGCGTCGCTGCGTGATCGGCTGCGCAACCGGGGCCTG
GATCGCATTGGCAGCTGGAGTCCCCCTCCGCCGCGTGGTCGCATCGGCGCCGCTGCCGAC
GGTACCCGTCCACTGCAGCGCGCCGATGAACGGGCGATCGGCTACGCCGCCGAAGATGAC
GCGCCATTGCCTGCCACGCTGCCAGCTACGCTGGTGGCCTTCTATCTGCCCCAGTTCCAT
CCGTTCGAAGAGAACGATGCCTGGTGGGGCAAGGGCTTCACTGAATGGCGAAATGTCAGC
CGCGCCCTGCCCCAGTTCGAGGGCCATGTACAGCCACGCCTGCCCGGCGACCTGGGCTTC
TATGACCTTCGTGTTGGCGAGACGCTGCGGGCGCAGGCCAAACTCGCTGCAGACCATGGC
ATCGGCGCTTTCTGCTTCTACTTCTACTGGTTCAGCGGCCACACGCTGATGGAGCGGCCG
CTGCGGCAGTGGTTGGGCGACAGCACGATCGAGCTGCCGTTCTGCCTGTGTTGGGCCAAC
GAGAACTGGACCCGGCGCTGGGATGGGCGCAACCAGGACGTACTGATCGGCCAACAGCAC
AGTGCCGAGGATGATCTGGCGTTCATCGCCCACGTTGCCGATTACCTGCGCGACCGGCGT
GCGTTGAAGATCGAGGGACGACCGGTGTTGCTGCTGTACCGGCCACAGTTGCTGCCCGAC
CCCAAGGCTACGGCGGCGCGCTGGCGTGGCTGGTGCCGTGACAATGGCATCGGCGAGATC
CATCTGGCCTACGTGCAGAGTTTCGAACGCCCGGACCCCCGCGACATCGGCTTCGATGCC
GCAGTGGAGTTCCCACCGAATATTGCCGCCCCGCGCCAGCTGAACACCACGCAGTTCCTG
CTCAATCCCGATTACGAAGGCGACGTGCGCGACTGGCGCGAGCTGGCGACACAGATGCGC
CGTGCACCACTGGCGGACTATCCGTTGTATCCAGGTGTCAACCCTGGCTGGGACAACGAA
GCGCGCCGCCCGGGACGCGGCCGCGTGCTGCTTCACGCGTCGCCGCGTGGCTACAGCGAC
TGGTTGCACGACACGGTGCACCAGCGCCTGCGTGATGTGGCGCCTGCTCGGCGCCTGGTA
TTCATCAATGCCTGGAACGAATGGGCCGAAAGCGCTGTTCTTGAACCCGATGCCCGTCTC
GGCCATGCCTGGCTGCAGGCCACCCGGCGCGCGCTGTTCCCCTCGCAGGCCGCTCCGTCG
CGTCCCTGCATCGTCATCCACGCGTGGTACCTGGATGCACTGCCGGAGCTGTTGCAGGCG
GTTAAGGACAGCGGGCTACAGGCACGCCTGGTCATCACCACGACAGGCGAGCGTCAGCCA
CAGGTGCAGTCGATCGTCGATGCGCAGGGCCTGACCGCTGAAATCTGGGTCTACGACAAC
CACGGCCGGGACGTCCTGCCGTTCCTGCACGCCGCCGACCGGTTGCTGCAGCAGAACGAA
TCGCTGGTGCTGAAGCTGCACACCAAGCGCTCCACCCACCGCGACAATGGTGACCAGTGG
CGGCGCGAGATGGTCGATGCGCTGCTGGGCACTGCGCAGGCTGCGGCGAACCTGGCCCAT
CTGCTGGCAAATCCCAGCATCGGCCTGATGGCTCCGGCGGGCCACCTGCTGAAGGTAGCC
GACTACATCGGCGGCAATGCGCAGCGCATGGAGCGGCTGTGGGCATTGCTGGGCCTGGAC
AGCGCGCCCGGTGACGGGCAGTTCGCGTCCGGCAGCATGTTCTGGGTACGCCTGCCGGCG
CTGCGCCCGCTGCTCGATGCCCATCTGCTGCCGAGCATGTTCGACACTGAAGCGGGGCAG
ATCGATGGCACGCTGGCGCATGCCATCGAGCGTGCGACTGGAGCCGTAGTGTCCGCTGCC
GGGTTCACCGTGGCCGACACCTCCGAGGTGGAAGGCGCTCCCCCGCGCGCTTCCTCCTCG
GAATATGCTTACGCCCGAAAGCGCTGAGGCTCCGGCCTCAGCTGCGGGCGAACGCCACGC
CGGTTTTTTCCTTCAGTTCGTCATCGCTGACTCCCGGTGCGGCTTCCACCAGCTGCAGGC
CCGCGTCGGTGACATCGAACACGGCCAGGTCGGTGATGATGCGGTCGACCACGCCGACGC
CGGTCAGCGGCAGCGTGCATTCGGCCAGGATCTTGTGCTCGCCGTTCTTGGCGGTGTGCT
CCATCAGCACCACCACGCGCTGCACCCCGGCCACCAGGTCCATCGCGCCGCCCATGCCTT
TGACCATCTTGCCGGGCACCATCCAGTTGGCCAGGTCGCCCTTGTCGGTGACCTGCATGG
CACCGAGGATGGCCAGGTTGACGTGGCCACCGCGGATCATCGCGAAGCTGTCGTGGCTGC
CGAAATAGCTGGCACCGTCGCGTGCGGTCACGGTCTGCTTGCCGGCATTGATCAGGTCGG
CGTCCACTTCCGCGTCGGTCGGGAACGGGCCGATACCGAGCAGGCCGTTCTCCGACTGCA
GCCACACGTCCACGCCTTCAGGGATGTGGTTGGCGACCAGTGTCGGCAGGCCGATGCCCA
GGTTCACGTACGCACCATCGGTCAGTTCGCGGGCGGCGCGTGCCGCCATCTCGTCACGGG
TCCACGCCATGTCAGTTGCCCTCCGCGCGGATGGTGCGCTGTTCGATGCGTTTTTCAGGA
TGCGCGTTGTGCACGATGCGGTGCACGTAGATGCCCGGCAGGTGCACCTGATCCGGATCG
ATGGCACCGACCGGTACCACCTCCTCTACCTCCACGATGCAGATCTTGCCGGCCATCGCA
CAGGCAGGGTTGAAGTTGCGCGCGGTCTTGCGGAACACCAGGTTGCCGGCCTCGTCGGCC
TTCCACGCCTTGACCAGCGCCACGTCGGCGCGCAGCGCGGTTTCCATCACGTAGTGCTTG
CCGTCGAACTCGCGGGTTTCCTTGCCCTCGGCCACCACGGTGCCGTAGCCGGTGGCAGTG
AAGAACGCCGGAATGCCCGCACCGCCGGCACGCAGGCGCTCGGCCAGGGTGCCCTGCGGG
TTGAATTCCAGCTCGAGCTCGCCGGCCAGGAACTGCCGCTCGAACTCCTTGTTCTCGCCC
ACGTAGGACGAAATCATCTTCTTGATCTGCCGGGTTTCCAGCAGTTGGCCGAGGCCGAAA
CCATCAACGCCGGCATTGTTGGAGATCACGGTCAGGCCCTTGGCACCACTGTCGCGCAGC
GCGGCGATCAGGGCCTCGGGAATGCCACACAGGCCGAAGCCGCCCACGGCCAGCGTCTGG
CCATCGGCGACCACCCCTTGCAGGGCCTCCGCCGCACTGGCGAAGCGCTTGCTGCGCTTG
CCGGTGGAAGTCGATTGCTGCATTGCTGTACTACCCTGCACGTTGAGGATGACCGCATTC
TAGCTGGAGGGCGGCGAAGGGCCTGGATGCGCCGCAGCATTGCACGGGCATCGCACGGGG
TTCCGTAGAATGCCCGGTTCCCCTGCCATGGCCGGCCCCATGCCCGGCCCACCCTCGTTG
ATGGCCCAGACCTACACCGAAGAAGACCTGCTCCGCTGGATGGACGCGTGGACACTGGAA
AAGAGCGAACGTTGCCTGTCCGGTGTCCGCAACATGCATCTGACCAGTGGAATGCTCATC
GCCGAAGTGAAAGGCTCAGCCAGATATCCCTACCGGGTGGAGATCGATCTGGAAGCCAGC
CTGCGCCATCCTCGCAGCCGCCTGCAAAGTGAATGCTCGTGCCCTGTCGGCCGTCACTGC
AAGCACGTGGCAGCCGTGCTTGTCGCCCACATGCTGGACGCAGCAGACCTGGGCGATGAC
GATCCAGCGTCGGAGCACGAACCGGTCCAGTCGCCACGCCGCGAACTGCTGGAACAGCTG
TCACGCTGGCAGTCCGTCAGAACCCAGCCTCCCCGGTCACGTAGAAGCGGCATCATCTTC
GAGCTGTCCACGTTCAATCACCGGCCTTCCATCCTGCTCCGCCGCGTCAAATACGCCCTC
GACGATACGATCGAGTTCGACAAGTGGCAGGAAATCACCCCTCAGCTGTTGCTGGAACCG
CCCGCCTACCTGACGCAGGCCGACCTGGCCGCGGTGGCGCAGCTGTGGGCCCTGCATCAG
TCGGTAAAACCGCCGGAGTGGTTCGACGTCGGCACGATCCTGCAGTCGATCGTGTCCAGC
GGGCATGGCTGGGTGTCATGTGGCATGCATGATCGCGTGCCGGCCAGGCCCGGCGCACCA
CGTCGCGGTACGTTGGGGTGGAGCGCAGAGACGACTCACGGCAGGTTGCTGCTGGCGCCG
ACACTGAGCGTGGAAGGCGATGCGGACGGCCTCGTACTGGGATCTAGTGCCGGTTACCTG
GATCCGGTCTCCGGTGAAGTCGGCCTTCTCTTGCTGGACGTCAAGCCGGAGGACGCGGAC
GCGTTTCTCGCCCTTCCCCACCTGCTCCCCGATGAGGAACCGATAGTGGCGCAACTGCTG
CAACAGATCGACCCCGCGCTGCCGCGCCCCGGTGCAGGCGACACACTGCCTACGCTGCAG
ATCAGCGCCATGACCCCCGTGCTGCGCCTGCATACGATCAAATTCCGGCCGCCGTGGCTC
GGCCCCCGCGACCCTTCGCAATGGGCCGATATCGCAACCGTGGCCTTCGAGTACGACGAG
CACGTGCGGTTCCTGGATGATCCGAGCCTGTTCGCCCACGATCCGGAGGGCCAGCTCGCA
CTGCTGCCCCGCGACCTGGGTGAGGAATCTCGGCGCGAGGCCGAGCTGCGCACGGTGGGC
TTGCATCGCGACACGGCTCCGCGGGCGCCACTGGAAGGCGCCGGCCCGCAGTTCCAGCTG
CGTACCCATGACTGGACACGGTTCCTCCTGGACGACGTGCCGCGCCTGGAAGCCTTGGGC
TGGAAGGTGGAGGCGGACGAGGATTTCCGCCATCGCATCACCCGGGTGGAGGAGATCGAC
CTGGACATCCAGGCGGACCCGGAAGACGCGGGCTGGTTCAACCTGGGCCTGGACGTCCAG
GTGGAAGGCCGCGATGTGTCGATGGTTCCGCTGCTGCAGCAGGTGCTGCAGGCCGACCCT
CGCTGGATGCGTGGCCAGCTGGATGACATCGGCGACGACGAGAACATCCTGTTGACGACG
GGCGACAACTCGCGCCTGGCACTGCGGGCCGCACGACTCAAGCCGATCATGGCCCTGTTG
GCGGACCTGTTTGCCCAGCGTGGCGCGCCGCTGCGCCTGTCTGCGCTTGACCGTGGCCGC
CTGCAGGCGCTGCAGGACACTGCGCGCCTGCAGTTCCGTGGCCGCAATGATACCCAGGCG
CTCGTGCAGCGGCTGATGCAGGCACCCGCACTGAGCGAAGTACCGCCGCCGGCAGGGCTG
GAGGCAACGCTTCGCCCCTATCAGCTCGAGGGCCTGTCGTGGCTGCAGTACCTGCGCCAG
CAGGGCTTGGGCGGCGTGCTGGCCGATGACATGGGGCTGGGCAAGACTCTGCAGACCCTG
GCGCATCTGCTGGTCGAGAAGGAAAGTGGCCGCCTGGACCAGCCGGCGCTGCTGGTGGTG
CCGACCTCGCTGCTGCACAACTGGCAGAGCGAAGCGGCACGCTTCACCCCTGCCCTGCGT
GTGCTGACCCTGCATGGACCGGCACGTGAAGCGCTGTTCGAGGCCATCCCCGAACACGAT
CTTGTACTGACCACGTACCCCCTGCTGTGGCGCGACGAGCAGGCGCTGCAGGCATATGCC
TACCATCTGCTGATTCTGGATGAAGCCCAGCAGGTGAAGAATCCGAAATCACGCGCTGCC
GTCACCCTGCGCACGTTGCAGGCCCGCCATCGCCTGTGCCTGACCGGCACGCCGCTGGAA
AACCACCTGGGCGAACTGTGGACGCAGTTCGATTTCCTGCTGCCCGGCCTGCTCGGCACC
GAGAAGCAGTTCAACCAGTATTGGCGCCACCCCATCGAACGCGGCAGCGACCATCGCCGT
GCCCAGCTGCTGGCGCAGCGGTTGCGCCCGTTCATCCTGCGCCGACGCAAGGACCAGGTC
GCGTCGGAGCTTCCGCCCAAGACCCTCATTACCCGTGCGGTCGAAATGGAGGGCGGCCAG
CGTGATCTCTATGAAACCGTGCGTGCAGCGATGGAAAAGCAGGTGCGCGAGGCCATCAGC
GGCAGCGGGCTGGCGCGCAGCCATATCGTGGTGCTGGATGCATTGCTGAAACTGCGCCAG
GTCTGCTGCGATCCGCGCCTGCTGCCGGGCAACGCACCGGCACGGGCTGCAGGCTCGGCC
AAACTGGATCTGTTGCGCGAGATGCTGCCGCCGATGGTCGAGGAAGGTCGTCGCATCCTG
GTGTTCTCGCAGTTCACCGGCATGCTGTCGCTGATCGCGCAGGCGCTGGACGATCTGGGA
CTGGCCTATGTGACCCTGACCGGTGATACCCAGGACCGGGCCACGCCGGTGCAGCGTTTC
ATGCAGGGTGAAATCCCGGTGTTCCTGATCAGCCTCAAGGCAGGTGGCGTGGGGTTGAAC
CTGACCGCGGCCGACACCGTCATCCATTTCGATCCCTGGTGGAATCCCGCCGCCGAGAAC
CAGGCCAGTGACCGCGCTCACCGGATCGGCCAGCAGCAGCCGGTGTTCGTCTACCGGTTG
ATCGCTGCAGGCAGCATCGAAGAGCGGATTGCCGAGCTGCAGAAGCGCAAGGCCCTGCTG
GCCGAATCGATTCTCGAAGGCGGTGGCAGCGCCGGGCCGCGCTTCAGCGAAGAAGACGTG
CAGGCACTGCTGGCGCCACTGCCGGGCCTGCCGGCCAGACTCACCCGCAGGCCGGGCCGG
CGGCCGCCGCAGCACTGACCGGAACACCCAGTCAGGTGGCGTTTCCCGATGGAAACGATT
CCCATACGGGACTGGGACTACAATCGAGGGCTGAGCTCACAAAGGATCTGATCGATGCCC
CTGCCCGCTTTCAAGGCCTACGATATCCGCGGCCGTGTGCCGGAAGAACTGAACGAGGAC
CTGGCCCGTCGCATCGGCGTCGCCCTGGCCGCACAGCTCGCTCCAGGCCCGGTGGTCCTC
GGCCATGATGTGCGCCTTACCAGTCCGGCACTGCAGGATGCGCTGGCCGCAGGCCTGCGT
GGGACCGGCCGTGAGGTGATCGACATCGGCCTGTGCGGCACCGAAGAGGTCTACTTCCAG
ACCGATCACCTCGGCGCGGCCGGCGGCGTGATGGTGACCGCCAGCCACAACCCGATGGAC
TACAACGGCATGAAGCTGGTGAAGGAGAACGCGCGGCCGATCAGTTCGGATACCGGCCTG
TTCGCGATTTCCGACGCGGTCGCCGCCGATTCCTCCGAGGCCCAGCCGCCGCGTGCCGGG
CAGACCGCCCAGCATGACAAGCACGCCTACATCCAGCATCTGCTGAGCTACGTCGATGCC
AGCAAACTGAAGCCGCTGAAGCTGGTGGTCAATGCGGGCAATGGCGGCGCCGGCGCCATC
GTCGACCTGCTGGCACCGCACCTGCCGTTCGAGTTCATCCGCATGTGCCACGAGCCGGAC
GGCAGCTTCCCTAACGGCATTCCCAACCCGCTGCTGCCGGAGAACCGCGCCGCCACCGCC
GACGCGGTGCGCGAACACGGTGCCGACTTCGGCATCGCCTGGGACGGTGACTTCGACCGT
TGCTTCTTCTTCGACCACAGCGGCCGCTTCATCGAGGGCTACTACCTGGTCGGCCTGCTG
GCCAAGGCGATCCTGGCGCGCCATCCCGGCGGCAAGATCGTGCATGACCCGCGCCTGGTC
TGGAACACGGTGGACATGGTCGAGCAGGCCGGCGGTGTCTCGGTGCAGTGCAAGAGCGGC
CATGCCTTCATCAAGGAAAAGATGCGTGCCGAAGACGCGGTGTACGGCGGCGAGATGAGC
GCACACCACTATTTCCGCGAGTTCGCCTATGCCGACTCGGGCATGATTCCGTGGCTGCTG
ATCGCCCAGCTGGTTTCCGAGAGCGGCCGTTCGCTGGCCGACTGGGTTGAAGACCGCATG
GCAGCCTACCCGTGCAGCGGCGAGATCAACTTCAAGGTGGCCGATGCCAAGGCCGCCGTT
GCGCGCGTGATGGAACACTTCGCCGCGCAGTCGCCCGCGCTGGACCGCACCGATGGCATC
AGTGCCGACTTCGGCAACTGGCGCTTCAACCTGCGCAGTTCCAACACCGAGCCGCTGCTG
CGCCTGAACGTCGAAGCGCGTGGTGACGCCGCACTGATGCAGGCGCGTACCGACGAAATC
TCCCGTCTGATCCAGCAGTAACCGAGGCCCGCATGAGCAGCATCCAGCCCGTCATCCTGT
CCGGTGGGTCCGGTACACGCCTATGGCCGCTTTCGCGCGAGGCCTACCCGAAGCAGTTCT
TGCCACTGGCCGGCGAGCTGACGATGCTGCAGGCCACCTGGCAACGCGTCGCCCCACTGG
CGGCGCGTGGCCCGCTGGTGATTGCCAACGAGGAACACCGCTTCGTTGCCGCCGAACAGC
TGCAGCAGGTCGGCGCCGAGCCGGCCGCGATCATCCTGGAACCGGTGGGCCGCAACACTG
CACCGGCGATTGCCGTGGCCGCGCTGGAGGCCACCCGGGACGGTGCCGACGCGCTGCTGC
TGGTGCTGCCCTCCGATCATGTAATCACTGATGAAGCAGCCTTCCGCAGTGCAGTGCAGG
CCGCCGCCAGTGCCGCTGAAGCCGGCAAGCTGGTCACGTTCGGCATCGTACCGACCGGCC
CGGAAACCGGTTATGGCTATATCAAGGCCGCTGATGGACAGGGCGTGCGCGCGGTCGAGC
GTTTCGTCGAGAAGCCCGACCTGGAGACCGCTACCGGTTACGTCAGCAGCGGCCAGTACT
ACTGGAACAGTGGCATGTTCCTGTTCAAGGCGTCGCGCTACCTGCAGGAGCTGGAGCGCT
TCCAGCCGGAAATGCTGGCTCGCAGCCGCCAGGCTTGGCAGCAGGCGCGCCGCGATGCCG
ACTTCACCCGCCTGGACAAGGATGCCTTCACCGCCGTGCCCTCGGACTCGATCGACTACG
CGGTGATGGAAAAGACCGCCGACGCGGTGGTGATCCCGCTGGATGCCGGCTGGAACGACG
TCGGTTCGTGGACCGCACTGCGCGATGTCTCGCAGCAGGACGGCGACGGCAACGCCCACC
AGGGCGATGTGATCGCCATCGACTGCCGCAACACCTATGCCTATGCCCAGCGCCTGGTGG
CCATGGTCGGCCTCGATGACGTGATCGTGGTCGAGACCGACGATGCGGTGCTGGTGGGCA
AGGCCGACCGCATGCAGGAGGTCAAGACCGTGGTGGCACAGCTGAAGGCCGAAGGCCGCA
GCGAGGCGACCTGGCACCGCAAGGTGTATCGCCCCTGGGGCGCCTACGATTCGATCGACA
ACGGCGAGCGCTTCCAGGTCAAGCGGATCACGGTCAAGCCCGGCGGCACGCTCAGCCTGC
AGATGCATCACCACCGCGCCGAACACTGGATCGTGGTCAGCGGTACCGCCGAGGTGACCC
GCGGCAACGAGGTGATCCTGCTCAGCGAGAACCAGAGCACCTACATCCCGCTGGGCGTGA
CGCATCGCCTGCGCAATCCCGGCAAGCTGCCGCTGGAACTGATCGAAGTGCAGTCAGGCA
GTTATCTGGGCGAGGATGACATCGTGCGTTTCGAGGATACGTACGGGCGCAACTGACGCG
GCGGCGCCTTCGACGGGCAGTCGGACATCGACCGCCCACCGGGCCCGCTCATCGGTCGCC
GGGCGCCGGCCTGGCGGGATTCACCGGCAGGATCGCGCGCAGCTTCGGGTCGTCCAGCTG
CGCCTTCAGCTTCCCCGCATCCGGGTACGGCAACTCGAACTCGCCCACCTGCAGCGCAGC
CGGATCGCCGGTGACCAGATAGCGGATGACGTTTTCCTGCTGTAGCCGACAGGCCGCAGC
GAACTCGCGGATCCTCTGGAAATCCTTGCCTACCTGGCTCAGCGGCGCCACCACCACCAG
CAGCGCGAAAAGGACCACGGCGGTACGCGCGGCGCCACGCATCCGCGACGCCGGCAGCAG
GTTCCAGAGCCGCAGTGCGAACCAGGCGTTGGCGAACAGCCCAGGTACGAACAGTTCGGT
ATAGCGCGACGCAGGAACACGCATCTCATGGCCGCGTCCGTAAGCGATCGCCACGCCCTG
CAGCGCCGTCCAGATGCACAGGCCCGCCATCACCAGATCGGTTCTGCTCGCCTGTCGACG
CAGCAGCATGCGCGCAATCATCACCGCGCCGGGCAACCAGACGATGATGACCGCCCAGTT
CGAGCGCGCCGGCCATGCCAGCGCATGCGTCGCCGCCAGCAGCAGCTCGGCCAGCGACTG
TGCGCGCAGCATGCCGTGGCCATCGATGACCGGAATCACGCGATAGGCAACGACAGCCAG
AACGGCCAGTACCGCCGTCGCGCAGAGTGCCGGGGCACGCCTGCCCGGCAGGCACAGGCA
GGCGATCAGGCAGGTGATGCCGACCGCGACGGCGGTCAGCATGCCCGAGGCCATGGTGGT
GGCGGCCAGCACGCTCAGCGCGGTGGATGCCAGCAGCGCCGGAATGCGCTGGTGGTGCCG
CGCGGCCAGCCCAATGGCAACGATGCTGGACAGGATCAGAAAGTAGAACTGGCTCTGGAA
CCCGACCAGGAAGTTCTGCCAGGCAAACGGCAGGACCGACATGAGCAGTGCGAAGGCGAC
GAGCAGTCGGCGTCCGTTGGCCGCTGCGGCGTCACGCAGCGCGTACCAGACCAGCAGCGC
TGGAATGAAGCAGAACACGAGCGCGCTGATGCGCGCTTCGTAGACGTTGTTCCACTGCCC
GGTGACCAGATAGGACACCAGCGCAACCAGGCGCGTCGGCAGGATGCGATGCTCGTTGTG
CGGCGTCAGCAGCGTGCTCCACTGCAGCGTCCCGTTCAACCAGGGCTGCAGCGCGGTGGC
ACCCTCGCCGTCCCACTGGTCCCAGAAAGGCATCGGCGTGCTGAAGAACTGCACGTAGAG
CAGGCGCGCCAGCAGTGCGGTCACGGCCACACCTGCGGCCACAGCCAGTGGGGACCCTCC
CTTCCTTGCGACCGGCGCGGTGGACACTCTGCTCATGAAATCCTTCTCGTCGACGATGAA
TGCGCCGCGCGATGGTGGAGCCATTTGCAGGAGCTGTCAAAGAAGAGGGCGCGCCGCGAA
ACCTGCTCGCAGACGCGCCCCGTTACCTGCGCTGTCTCATCCGCGGATCGCAGCAACCTC
ACCAATCACACGCTTCAGCCCATCCTGCCACACCGGCAGCACGATGCCAAAATCCTGCTG
CAGCTTGCGGTTGTCCAGCACCGACCAGGCCGGGCGCTTGGCCGGCGTCGGATACTCGGA
GCTGGGAATCGCCTCGACCGAGGGTGCCTTCACCAGCACGCCCGCAGCCAGCGATTCGGC
GAAAATCGCCTCGGCAAAACCATGCCAGCTGGTCTGGCCGCTGGCAGTCAGGTGCCAGGT
GCCGGACAACTGGCCCGGGTGCTGCAACGCCTGCGCGGTGACATCGGCGATCAATGCCGC
CGGGGTTGGCGTGCCCACCTGGTCGGCGACGACGCGCAGCTGATCGCGCTCGGCGCCGAC
GCGCAGCATCGTGCGCAGGAAATTCGCACCATGCGAGGCATACACCCATGCCGTGCGGAA
GATCAGGTGGCGACCACCGGCCGCACGCACCGCATCCTCGCCATCACGCTTGCTGGTGCC
ATACACGCCCAGCGGTGCGGTCGGTTCGTCCTCATGGTATGGCACCGTGCCCTGGCCATC
GAACACATAATCGGTGGAGTAGTGCACGAATGGCACGCCATGCGCCGCACACCAGCGCGC
GATCACCCCCGGAGCCTGCGCATTGGCCGCAAAGGCCGCGTCGACCTCCTGTTCGGCACG
ATCGACAGCCGTGTAGGCTGCGGCGTTGACCACGATCGACGGCTGCAGCCGATCCAGCAG
GGCCGGCAGGCTTTCAGGTTGGCCGAAATCGGCGGTTTCGCAGGCGCTGCCATCCGGCAG
AGTGCCGCTGCGGGTGGTCGCGACCACCTTGCCCAGCGGCGCCAGCGCGCGCAGCAGCTC
CTGGCCGACCTGGCCGTTGCCACCGAAGACCAGAACGGTCATGGCACGTAGACCGGCAGG
CGGTCTTCGGCGATGTCCTTCAGGAAGGGGGCATTCTCGTCCTTGGCCGACAACATCGGC
GCACTGATCGGCCAGTCCACGGCGATATCGGCATCGTTCCAGCGCACGCCGGCATCGAAG
TCCTTCAGGTAGACCTCGGTGCACAGATAGCTGAACACCGCGCGCTCGGACAGTACGGCA
AAGCCGTGGGCGAAGCCTTCCGGAATCCAGAACTGCTTCTTGTTCTCCGCGCTCAGCACC
ACCGCTTCCCACTGGCCGAAGGTCGGCGAGCCGCGACGGATGTCGACGGCCACGTCATAG
ACCTCGCCTTCCAGCACGCTGACCAGCTTGCCCTGCGGCCGCGGCCACTGGTAATGCAGC
CCGCGTAGGACACCCTTGGCCGACGTCGAGACGTTGCTCTGCACGAAGCGATCCGGCAGG
CCCAGCGCAGCGAAGCGCTCGGCATTCCAGGTTTCGAAGAAGTAGCCACGGGCATCGCCG
AACACCGCCGGCTCGATCACCACGCAGCCAGGCAACTTGGTTTCAATCACTTTCACGGAA
CAACTCCACGCAGGGCGAGCTTGTGCAGGTACTGGCCGTAGCCATTCTTGATCAGCGGCG
CGGCGAGTGCCTCCAGCTGTTCGGCGGTGATCCAGCCCTGGCCAAACGCGATTTCTTCCG
GGCAGCAGACCTGCAGGCCCTGCCGGGTCTGGATGGTCTCGATGAAGTTGGAGGCTTCCA
GCAGCGACTGGTGGGTGCCGGTATCGAGCCAGGCATAGCCACGGCCGAGCGCTTCCAGGT
GCAGGTTGCTCTCGCCCAAATAGCGCTTGTTGAGATCGGTGATCTCCAGTTCGCCACGCG
GCGACGGCTTCAGTTCGGCGGCATGCGCGCTGGCGTTGCCGTCGTAGAAGTACAGGCCGG
TCACTGCATAGTTCGAACGCGGATTCTCCGGCTTCTCCACCAGGTCGATGACCTTGCCGC
TCTTGTCGAACTCGGCCACGCCATAGCGTTCCGGATCATTCACCCAATAGCCAAACACGG
TGGCACCGTCCACGCGCTCATCGGCACGCTTGAGGACTTCACGCAGGCCATGGCCATGGA
AGATGTTGTCACCCAGCACCAGGCAGCTCGGCTTGCCGGCGACGAACTCCTTGCCGATCA
GATACGCCTGGGCCAGCCCATCGGGGCTGGGCTGCACCGCATACTGGATATCCATGCCCC
ACTGCGAGCCATCGCCCAGCAACTGCTGGAACAACGCCTGTTCGTGCGGGGTATTGATGA
TGAGCACTTCACGGATGCCCGCCAGCATCAGCACGCTGAGCGGATAGTAGATCATTGGCT
TGTCATACACCGGCAACAGCTGCTTGCTGACGCCCTTGGTGATCGGATACAGCCGGGTGC
CGGAGCCACCGGCGAGGATGATGCCCTTGCGCTGGGTCATGGTGTCTCCTGGGTTCAGGC
CGCGGTGCCGATGCGCTGCAGACGGTAGCTGCCGTCGAGCACGCCGTTGACCCATTCCTG
GTTGTCCAGGTACCAGTCAACGGTAAAGGTGATGCCCTGCTCGAAGGTGTAGGCCGGTTC
CCAGCCCAGGTCGTTCTTCAGCTTGGAGGCATCGATCGCGTAACGGCGGTCATGGCCGGG
GCGGTCGGTGACGTAGGTGATCTGGCTGCTGCGCGGCTGGCCATCCGCGCGCGGGCGGCG
CTGGTCCAGCAGTGCGCAGATGGCCTGCACCACTTCGATGTTCTGCTTTTCCGAATTGCC
GCCGACGTTGTAGGTCTCGCCCACCTGGCCCTTGGCCAGCACGGTGCGGATCGCTTCGCA
GTGGTCGGACACGAACAGCCAGTCGCGCACCTGCTTGCCATCGCCGTACACCGGCAGCGG
CTCGCCGGCCAGCGCCTTGGCGATCACCAGCGGGATCAGCTTCTCCGGGAAATGGTACGG
GCCATAGTTGTTGGAGCAGTTGGTGGTCAGTACCGGCAACCCGTAGGTGTGGTGGAAGGC
GCGCACCAGGTGGTCCGAGGCGGCCTTCGACGCCGAGTACGGCGAATTCGGGGCATACGG
CGTGGTTTCGCTGAACTTGCCGGTCTCGCCCAGGGTGCCGTACACCTCGTCGGTGGACAC
ATGCAGGAAGCGGAACGCCGCGCCCTGTTCGGTCGGCAGCGCCTTCCAGTAGTCGCGCAC
GGCTTCCAGCAGGCCCAGGGTGCCCACCACGTTAGTCTGGATGAAGGCGCCCGGGCCATC
GATGGAGCGGTCGACGTGGCTCTCGGCCGCGAAGTTCAGCACCGCATCGGGCTGGTGCTC
GGCCAGCAGGCGGGTGACCAGGGCGCTGTCGCCGATGTCACCCTGCACGAACACGTGATT
CGGGTTGCCGTCCAGGCTGGACAGGGTCTTCAGGTTGCCGGCGTAGGTCAGCGCATCGAG
GTTGATGACCTTGACGCCGCGCGCAACGGCCTCGAGAACGAAGTTACCGCCAATGAATCC
GGCGCCGCCGGTGACAAGCCATGTGGGCACTACTTGTTCTCCTGATCGAAATTCATCCAC
GGAGCGCCTGTGGGCGCCCCGGCACAGCGGCACAGGATACATGTCGTTCGTCTTCACGAC
TGCCTGCATGGCGTGAACGGAGCGCTGGATCGGGCATTTTTTTGCCGCGCCGCAGCAAAA
CCATACGCATTCGCATGGTCGACCCAAGCCAGCTAGAATCGGGATCCCACCCCCGAACCG
GTTGCTGTTGCAGGACCGGACGTTCTCCCCGTTATTGAAGGACCCCGTACCAGATGAAAA
TCCTCGTCGCGTACAAGCGCGTGGTGGACTACAACGTCCGCATTCAGGTCAAGCCGGACG
GTTCCGGCGTGGTCACCGACGGCGTCAAGCTGTCCCCCAACCCCTTCGATGAAATCGCGC
TGGAAGAAGCCCTGCGCCTGCGCGACAAAGGCATCGCCACGGAAGTGGTGGTCGCCACCA
TCGCCCCGGCCGACGCCCAGGCGCACCTGCGCAACGGCCTGGCCATGGGTGCCAACCGCG
CCATCCACGTGGTGACCGACCAGGCCATCCAGCCGCTGACCGCCTCGCGCACCCTGCTGA
AGCTGATCGAGAAGGAGCAGCCGGACCTGGTGATCCTGGGCAAGCAGGCCATCGACGACG
ACGCCAACCAGACCGGCCAGATGCTGGCCACGCTGTGGGGCCGTCCGCAGGCGACCTTCG
CCAGCAAGCTCGAGATCGCGGACGGCAAGGCTACGGTGACCCGTGAAGTCGACGCCGGCC
TGGAAACGCTGGAAGTGGACCTGCCCGCCGTGGTCACCACCGACCTGCGCCTGAACGAGC
CGCGCTTCATCAAGCTGCCGGACATCATGAAGGCCAAGGCCAAGCCGCTGGAGACCCTGC
AACTGGCCGATCTCGGCGTTGAAGCCGCCGACACCTTCAGGACCACCCAGTACGCCGCGC
CGTCCAAGCGCAGCAAGGGCGTAATGGTCAAGGACGCGGCCGAACTGGTGGCCGCACTCA
AGCAGAAGGGGCTGCTGTAATGAGCAAGATTCTCGTCATCGCCGAACACCACGACGGCAA
GCTCAACGCCGCCACCGCCAAGACCGTCAGTGCCGCCGCCGCCATCAGCGGTGCCAGCAT
CGACGTGGTGGTGCTGGCCGCCGATCCGGCTGCCGTCGCCGCTGAAGCCGCGAAGATCAG
TGGCGTCTCCAAGGTCCTGACCGTGGCCAACGCCGCCAACGCGCAGGCCATCGCCCAGGT
GCTGGCACCGCAGATCGCGCAGCTGGCCAAGGGCTACACCCACGTGTTCGGCCCGTCGAC
CACCTTCGGCAAGGACCTGATGCCGTGCGTGGCCGCCCTGCTCGGCGTCAACCAGGTCTC
CGACCTGATGACCGTCGAAGGCAGCCACACCTTCAAGCGCCCGATCTACGCCGGCAACGC
GATCATCACCGTGGAAGCCCCGGCCGACCAGACCGTGGTCGCCACCGTGCGCGCCGCGTC
GTGGCCGGAAGCCGCCCAGGGCGGTAGTGCCGCCGTTGAAGCGGCCAGCGTCGATGCTGT
CCTGCCGACCCATACCCGCTTCATCGGCCTGGCCGCCGGTGCCAGCGACCGCCCGGACCT
GCAGAGCGCCAAGCGCGTGGTCTCTGGCGGCCGTGGCGTCGGCTCGGAAGAGAACTTCAA
GGTCATCTTCCAGCTGGCCGACAAGCTCGGTGCCGCCGTCGGTGCTTCGCGCGCCGCGGT
CGACGCCGGTTACGTGCCCAGCGACCTGCAGGTCGGCCAGACCGGCAAGATCATTGCGCC
GGAACTGTATGTGGCCGTCGGCATCAGCGGTGCCATCCAGCACCTGACCGGCATCAAGGA
CGCCGGTACGATCGTGGCCATCAACAAGGACGGCGACGCGCCGATCTTCGAGATCGCCGA
TATCGGCCTGGTGGGGGATCTGTTTGCGACCCTGCCGGAGCTGGAAAAGGCGCTCTAAGC
CGGAATACAGCGTTTCATTGGAGAGGGTCGGAATCAGTCGATTCCGGCCCTTTTTTGCGC
CCGAAAATCGACTCAATCACATTTTCCAACCAATTCCACCAGATTCGGCAAGCAGCATGC
GCAACTTTGAATCCGTTTGTATCAGCGCGGTGCTGGTACAGCATCTAGCCACTGAGTCAT
AAATGTGTAAATAACGTGAAGAAAGGCCTATGATCCGGCCCGCCATGGGTACCTGACCAG
CACTGAGGGCATCAGCGCTGAAGCGCATCCTGGCCTCCGTTTCCTTTCCAAGAGAGGCCC
CGCGGAAGAATTCACGGAAATTCTTCCTTACAGCTGATGAGCGTTACCTTTCCTTCTTTC
CAACCACGTTCACCCACATGGGGAACCTGCGTTGCAGCGGTGCTTTCCTGCGTCCTCCTG
AATCGGATGCACCCCTTTCTCGGTCTGCCGGACCTGTTCTACGTCGCGGCCACGTTCGCA
GTGGAACTGGCACTGATCGAGCTCATCACGCAGCTTGCACTGGATATTCGAAATCGTGTG
GCGAAAGCCACTGCGCTGTTGATTCCGGCCGCGATGGGTTCGATCTACATCGCCCAGATG
TATTCGATCTGGATTTCCGGCGGCCTGATTCCCCCCATCGCGCTTGCCAATCGAGAGGTT
GCGGGCCTGATCGCGTTCAACGGCATCTACGTCTTGTTGGGCAGCTATCTTGCGGCATTC
GCGGCGCATGCCTATCGATACCGCGGTGTAGCACCACGCTACTCCAGGCGCGGCATCTTC
GCCTGCGTAGGCATCCTGGCCATCGCCTACGCCGGCATGATCCACAAGCAGCCGCTGGCT
CGCGGCATTACCGTCGCACGCGGCGAATCACCCGTGTCCTCACTGGTTCACTCCATGATC
ATGTACGCGGGAATGAGCTCGCAGACACGACTCAGCAGCAGCGAGCTCACTGCCGTCCGG
ACGCAGTTTTCACGGCGCACCGTCTACGAGCAGGGCTTTCCCGAGGACATGATCGCCGGT
CTGCCGCCGCGCCCCAACGTCATTGTCCTTTTTACCGAAGGCATGTCGGCACGCTGGATG
GGCAGCTACGGCGGAGCCTATGCCGACCTGATGCCGAACCTGGATCGATTTGCCGGTGGA
TCGCTGATGGTGCGCAACTACTACAACCATACAGCAGCCACGTTCCGCGGCCTGCGCGGG
CAGTTGACGTCTGGCCACCAGGAAATCGATGGATTCTACGAGGATGGCACCGGCATCGGC
CAACGCGATGTTTCCCGCGAGATTACCGCGATATCGCGCGCCAGCCTTCCCGACGTGCTG
CGCTCGCATCAGTACCACAGCCTGTTCTTCCTGTCGCAGCAGGCATTCCTCAACAACATG
ATCGAAACGTTGGGCTTCGACGCGACACTGGGCAGGGACTACCTGTTCGACAAACACCTG
CGCACCACGCCGGACGAGGAACGGCCGAAGTATCTTTCCGATCCGCAATTGTTCAGCGCG
ATGCTCGATGATCTGGAGGCACAGCCCCGGGACAGGCCGTTCTTCGCCGCGGCCTACAAC
TTCCAGACGCATGCGTTCCTTGATGGCGAGCAGAAGTACGGTGACGGGGGGAATCAGGTA
CTGAACCGATTCCACCCCTACGACCACAACATCGGCGACTTCCTGCAGCGATTCATGGCC
AGCCGCCTGCACGAGAACACGGTGCTGGTGATCACTGCCGACCACTCGACCTTCCCCGAT
CCGCCGGCACAGCAGGCCGACCCGGATGTCGGCGGCTACTTCATCGATCCGATTCCACTG
GTGATCTACTGGAAGGGTGTCGAGCACCGCAAGATCAATGCCGACTACAAGAATTCACTG
GATTTTGCCCCGACCTTGTTGAGCCTGCTTGGCATACGGAACGCCAACACCCTGTTCCTG
GGCTGCACCTTCTTCGAAGAGTGCGCGCTGGATCGGATCTCCAGCATGGGCAAGGACGAG
TATTACCTCACGCGCAATGGTCTGGTCTACGCCCGGCCCAATGTACCCGAGGCGGACGTT
GCCGCCTTCGAAGCGGGTACCGAACTGATCGACCGCTACAAGGCCATGGATCTGGTAATC
GGCGCCGCCGAATAGATGGGCGCAGCTACCGGCGTGCACGGCGCCGGTAGCTACGGTGAT
AGGATCGCGCCCCGTCCGGCCGTGACCTTCCCGCCGGTGCTGAAGAAGGTGCCGCTCCCG
TGTCCGAAATGCTTTCCGCCACAACCAGGCCGATCCGCCGCGGACGGGCCCTGGCCTGGC
TGACCTTGGTAGCCGGCATCTATCTGCTGGGGCTGTGGTATGTCGACCGGGACAAGCAGA
TCCTGACCCGCCTGCAGGCGCTGGCACTCCCCTTGTGTGGCTGCGTGGCCCTGGTGCTGG
CCAGTTACGGGTTCCGCCACCTGCGGTGGCACATGCTGCTGCGGGCACAGGGCCAGCCCA
CGGGCTGGCGTGCCGGCCTGCTCGCCTATCTCGCCGGCTTTGCGTTCACCGCCTCCCCCG
GCAAGGCCGGGGAGCTTCTGCGCATCCGCTATTTTTCCCGCTTGGGGGTTCCCGCGCAGG
TCACGCTGACCACTTTCATCTACGAGCGAGCGCTGGATCTACTGGTGATCACTGCACTGA
GCCTGGGCGCAGCGCATCTGATCCCCCTCTTTGGCCTGCTCGCTTCCGCCGTGCTGTGCC
TGGTGCTGGCCCTGTGTCTGGTTGCCTGCCTTTCCCCGCTACAGCGCGCGGCCATCGCGG
TGATCGACCGGCTCCCCGGCCAGCCGGTGCGCAGGCTGGCGCGCTTTCTGGTGGCGGGTA
CCACCTCACTGCGCCCGCTGTTGCGTCCCGGGCTGACCGCAGCCAGCACCGCCTGTGGCC
TGGCGGCCTGGCTACTGACCTCGGCGGCTTTCGCCTGGCTGTGCTACGCGCTGGGGATCG
TTCTGCCTTGGCAGTACGCGCTGGCCATCTACCCGCTGGCGATGCTGATCGGCGCGCTTT
CCTTCGTTCCCGGCGGGGTGGGCACCACCGAGGCAGCGATCGTGCTCATGCTGGCCGCAT
CCGGTGCGGACCTGGATACGGCGCTGGCTGCGGCTATCGGTATACGCCTGGCCAGCCTGT
GGTTGGCGGTGGCGGTCGGGATGGCCGCGACGGTTGCGCTGGAGGCGCGCACGCCTGCCA
CCGCTTGAAGGAAATCGGGCTCTGAGACCTGTGCTGATCGGGCTATAATCGTCAAACCAC
GACGCAATTGGCCACATTCTGCGCACCTAAGGAGATGGCGTGACTGCATCCGTTTCAGCC
TTCATCTCCGTCGTGTACGTGATACGGAATCACGACGCGCACTTGGCGTCGCTGCTCTCG
GAGACCGTGACCCGCCTCGGGGCACTGGCCACCGACTATGAACTCGTCGTGGTGGACAAT
GGATCCACCGATGGGAGCATCGCTCGCCTGCGGGAGCTCACCCGCGAAGGCGGCCTGCCC
AACCTGCAGGTCTATGCACTGACCCAGAGCGTTGCCTGGGAAACAGCGGCCTGGGCAGGC
ATCGAAAGCGCGCTCGGCGATTTCATCGCCGTTCTTGACCCCCTGACCGATGATGTTTCG
ATCCTCCCACAGTTGCTGGAGGCTGCAGTCACGGGAACGGATGTGGTCTTTGCCAACAAT
CAGGCCCGCCCTCGTCTGGGCCTCGCATACCGGCTGGCCAATGCCGTATTCAATCAGGCC
TTCCGCTGGCTCAACGGCGTTGACCCCGGAGCGGAGGCCCCGCAGTACAGAGTGATGAGC
AAGAAGGTCGTCAACTACATCCTGCAACATCCTCGACCAGCCGCCATCTATCGCCTGTTG
CCCGTCACTGCAGGCTTCACCCGGACCAACGTGACGTACCGGCACGAGCCCAGAACGGCC
CCGGAAAAGAAGCTTGGGCAGAGCATCGATAGAGGCATGCGCCTGCTGGTGTCGAGCACC
CGGCTCCCCATGCGACTGGTGACCATGCTGTCGACCTTCGGCGCACTGGCCAACCTGCTC
TATTCCGTCTATGTCCTGGCCATCGCAATCTTCAAGGCCGACGTTGCACCGGGATGGGTC
AGCCTTTCGTTGCAACAATCCGGGATGTTCCTGTTGATCTCTCTTGTACTGCTGGTGCTG
GGCGAGTACATCCTGCACATGGCCGCACTCAGCAACGAGGGGCCGTCCTTCCATGTCGCC
CAGGAATTCACCAGCGCACGCCTTGAACGCCTTGAGCGCGTCAACGTAGAGCGCGCTGCG
GGCATGCCTGGACCGCCCGGGCGTGCCTGAGACCCTGCCACTGGACGCCGATGCGATCAT
CATCGGTGGAGGCTTCTATGGCGCCGTGGTTGCCAGCTATCTCGCCACCGAGAGGGGCGT
GGGCCGGGTCATTCTGATAGAACGTGAACCCCGATTGATGCAACGCGCCTCGTTTTCCAA
CCAGGCACGCGTCCATAATGGCTACCACTATCCCCGCAGCTTCACCACGGCCTATCGCAG
CAGGGTGAACCTGCCCCGATTCATGCGGGAATGGGAGTCAGCGGTGCATTCCGACTTCCT
GAAGGTCTATGCCATCGCCCGCCGCAACTCGAAGGTCACGGCCTCCCAGTTCGTGCGCTT
CTGCCGCACGATCGACGCCCCTCTGGAACCGGCACCGGCGTCACTGGCGACGTTGTTCAA
CCCGCACCTGATCGAACGGGCGTTCATCGCGCAGGAGTACAGCTTCGATTCCGAGCGCAT
CCGCCAGTTGCTTGAAGCCAAGCTGGCAGGCGCCGGCGTGCACCTGGGCATGGGATACGA
AGCGACTGCCGTACAGAAGGAAAACGATGCGATACGCGTGTGCCTGCGTAGCACTGAAGG
CAGCGTCACCACATCCATGGCGGCCAAGCAGGTCTTCAACTGCACCTACGCAGGGCTCAA
CCTGATCAGTGGCCCACAGGGTCACAGCCACGCCTCGCTCAAGCATGAAATCACCGAAAT
GGCGTTGATCCAGCTTCCTCCCGCGCTGGAGGGGCTGGGCATCACGGTCATGGACGGGCC
CTTTTTCTCCATCATGCCCTTCCCCGCGCGCCAGTCCAGCACGCTGTCCCACGTGCGCTA
CACGCCCCATACGGCCTGGATCGACACGCCGGCGCGCAATCCCTACGTCGAACTTGAATC
CCATGCCCGTTCAAGCCGGTTCGATTACATGCTCCGGGATGCCGCCCGCTATCTCCCGAG
TGTTTCGAAGGCCGTGCATCAGCAATCGTTGTTCGAAATAAAAACGGTCTTGGTGAAGAA
CGAAGGCGACGATGGCCGCCCGATTCTGTTCGAGTCGTATCCCCAGCTGCCAGGGTACTC
AACAATACTGGGTGGGAAGATCGACAATATCTACGACGTGATCGGCCATCTGGATACGAT
CTCCTTCCCCCCCCCTCCCCGGGGAGGATGAACACAACCGGCCCGCGCCGTTGCCGGCTC
ACCGCCCCACATCCGAACCGCACAGCCGCCCGGGCATCCGGGCACCAGGAGCACTCGATG
TCTCACGCGCTCATCGGCCATACCGGCTTCGTGGGTTCCACCCTGAAGCGTCAGACACGG
TTCGAGCATCTGTTCAATAGAAGCAATATCAAGGAGGTCGCGGCCCAGGCCTACCACACG
GTGGTCTGCTCGGCCGCGCCCGCGCAGAAGTGGATCGCCAACCGCGAACCGGAAGCCGAC
TGGAGGAACATCCAGGCACTCATCAAGGCGCTGGATGCGATCACCTGCGACCATCTCACG
TTGATCAGCACGGTTGACGTATTCGCCAACCCGATCGGCGTTGACGAATCGACGCAGGTC
ATGACGGCCGGGTTGCATCCCTATGGCCTGCATCGGCGCCGGCTGGAAGAGTTCGTGGAA
TCACGATTCAGGTCCAGGATGATCGTTCGCCTCCCAGGCCTGGTCGGCCCAGGCCTGCGC
AAGAACATCATCTTCGACCTGCACAACGACAACAATGTGCACGCCATCGACAGCCGTGCC
CAGTTCCAGTTCTATCCCATGGTGAATCTCAGCGCGGATCTTCTGGCTGCGCGACAGCAG
GACCTTGAACTGATCCATCTGACCAGCGCCCCGATAAGCGTCGGCGAGATCGCCCGCGAG
GTGTTCGGCCTGCAGTTCGATGGCACGTCCGACTGCCCGCCTGCCCGCTACGACATGCTC
AGCCGACATGCCCGGGACGCGCAGGGAAACCCTGGCTACCACTATGATCGGAGCGCCACG
CTCACGGCCATCCGCGCCTACCATCAGACCGAACCTGCGACTGCGGTGCTGGCACCATGA
GCATCTCGATCTCCAACATCGCGTGGAATCCAGATGAGGATGACGCTGTCGGGCGGCTGC
TTGCCGACCTTGGCGTTCGCCATATCGACGTTGCTCCCAGCAAGTACTTCCCGGTGTTTG
CAGAAGCCAGCGACGCGGCTGTCGCCAAGGTCAGGCGCTTCTGGGAAGCGCTCGGCATCG
ACATCATCGGAATGCAATCGCTGCTGTTCGGCACAGAAGGCCTGAACGTTTTTGCTTCAG
TCGATGTCCAGCTGCGCTTGCTTGAGCATCTTCGCCATGTGTTCCGGATCGGATCGGGCC
TGGGTGCGACACGCGCGGTCTTTGGCTCGCCGCGCAATCGCGACCGCGGCTCCCTGCCAC
TGCAGCGGGCCAACGAAGCTGGCGCGGCTTTCTTCCATCGCGTGGGTGAAGCCGCCCGAC
TGGAGGGCATCACCCTGTGCCTTGAGCCCAATCCCGAATGCTATGGCGCGAACTTCATGA
CGCATACCGAAGCGACTGCCGAAGTCGTGCGCCTGACAGGGCACTCGCACGTCAGGATGC
AGTTCGACACCGGTTCAATCTTCATCAACGGAGAAGAGCCGGCACAGCTGCTGCAGCGGC
ACGCCGACATAATCGGCCATGTCCATCTGAGCGAGCCAGGACTTGCACCTTTGGGTACGC
GGGACACCAATCATGCAGAGATGGCAATTCTATTGCGCCGACACATGGGCGACATACCGC
TGACGATCGAGATGCTGCGCCCAGCCGAGGGCGAGCATGCGATCAGGGCGTCCTTGCAAT
TCGTGCTCGATCACTATCGACCCCAGTCTATTGGAGCATCGCCATGAACAAGTGGCTGAT
CCTGGTCGTCGGCATCCTATGCAATGCGGGCGCAAGCGCCCTCATCAAGGTTGCGGTAAG
CGCGCCGAGGCAGTTCCCCTCACTCACCGATCCGATGGGGGCCCTGCGCAATTGGCCCTT
CTGGACGGGCCTGTCCCTGTACGGCGGCGCCTTCCTGCTCTACTCCATGTCACTGGCACG
CCTTCCGCTCAATGTTGCCCACCCGATCTCAACGGCAGGTGCCATTGCCCTGGTGGCTTG
CGTTTCAGTGATCGCGTTCCGGGAGCCGATGCCATGGACAACCGTGGCAGGCATTGCATT
GATACTCTCCGGCGTTGTCCTGATTACCGTTCACGCCCCCTGATAGGCCGACAGTGACTT
CTGCAATGACCACTCCCATCACGCCCCCAAGCCCGGCCGGACACAGCGCGGATTGGCAGG
TACCTGCCTTCACAAAGACACTTCTGCAAAGCAAGTGCCACGATCATGCCGTTGTCATTC
CCGTGATCAACGAGGGCGAGCGGATCCGCGCACTGCTGTCCCGGATGCATGAGATCGGCA
CTGCCTCCATCGCCGACATCATCATCGTTGACGGTGGAAGCAGCGACGGCTCCCTGGATG
AGACCTTTCTGCGGAGCTGCGGTGTCACCGGACTGCTCGTGAAGACCGGCCCCGGTCGGC
TCAGCGCGCAATTGCGCTGCGCCTATGCTTTCTGTCTCGCTGCGGGCTACCGCGGAGTGG
TCACCATCGATGGCAACAACAAGGACGAGCCCTCCCCCATCCACCGCTTCATCGAAGCAC
TTGAACAGGGCGTGGACTTCGTGCAGGCCTCGCGCTTCATAGCGGGGGGTGTGGCCGAGA
ATACCCCCTTGTTGCGCCATGCCGCGATCCGGCTTGTCCATGCGCCGCTGCTGAGCCTGT
TTTCCGGCTTCCACTGGACCGATACCACCCAGGGCTTCCGCGCCTACAGCCGGGCACTGC
TGGAACACCCGGACGTGGGCACCTTCCGCGATGTATTCAACGGATACGAACTGTTGGCCT
ACCTTTCCTATCGCGCGCCCCGCCTTGGCTTCCGTTGCCAGGAACTACCCACGGCACGCC
GCTATCCGGAGGGAGAGGTCCCGACCAAGATCAGCAGCGTAAGGGGCAACCTGCAGATTC
TGCGTGTATTGCTTGCGGCGATCTCCGGCCGCTACAACCCGCCGATCGGGCACAAACCAT
GATGATTCGTGCAATCCGGAACCATTTCACCGACCCCGCGGCCACTGCGGCATGGGTTGT
CTTTACCATATCGATGGCAGCGCTGGTGGCCTACCAGCTCAGGCTGCTCAACTTCAGCGA
ATTTGCCGATGAGACCGAAACCATCGTTGCCGCAAAGATGATGGTTGCAGGCAGCAGTCT
CTATCGGGAAATTTTCAACCATCATGGCCCGCTTACGTTCCTGCCGGGCATGTTGGTCGA
GTTGGCGGGCGGCCACTCCATAGCCGCACATCGCGCGCTGATTGCCATATTGCAGCTGGT
CTCCCTTGCCGCATTGCTGTTTTCTCCACTGATCCGGAACCAGCATGCAATCGTGCGTGT
GACCTACACGCTGCTTATTGCCACCATCTATGCGGGGATATTGCCGGCTGGGCTCGGGCA
CACTTATTCCTACCAGGTGCTCTGTGGAATCATGCTCAGCGTAGCGTTCTCGACCTGGTT
GCTCCCTCAGATAGCAGGAGAGCTTCGCGTCGGGACGGCCAGGACCATTGTCGGAGGTGC
GCTGGTCGCTTCGATCCCGTTTCTTGCGATCACATACATTCCGGCAGCGATGGCGTTTCT
TGTCGCATCCGTGCACAAGGACAACTGGCGCAAGGTGCTCTGCGGGTCCGTTGCAGCCAT
CGCGTTCAACCTCGTGTTCCTCGTGTGGACTGGTTCCGTCAGGGGATACCTCGCCTTCCA
TGTCTACCTGAATGCCGTACTCCTTCCACAGTACAACCAGGGGCATGGCCTGCTGATGCT
GATTGGAAACGCCTTCCACGCAGCAACATCGGACCTGGGAGGATTGCTTCTGCTGGGCGT
CATCGTGACCGCCCTTGCGGCTGTCGCGTGCAAACGTCCAGCGCTTCCCTGGCGTGAGAT
CCTGGTCGCACTGGGGCTGGGGTCGATGCTCATTCGTGGCCTTGATATTCATGGCCTCAG
TTATATCTACGTCGCGCTCACCATGCCTCTGCTGCTCCTGCATCTGATCCCAGCGGGGTT
CCCCCGTCAGCACAGTCTGCTGCTGGTGTTGTGCTGCATCCTGACGGCTCGACTGATTGT
TGGCGGCGCCAAGGAAGACCAGTTGCTGGTCGATCGCAGAATTCCGGAAACAACCGAGTT
TGCGCAGCTCGCGCAGAAACTCACCGACCCGGGCGACAGAATCCTGGCCTATTCCTTCCA
GAACTACCAGTACCTGGCCGCAGGACGGCTCCCTGCCTCCGGCTACTATTTCTATCTTCC
GTGGCAGCGGCAGTACCTGGACCATCCGGTGCTCGGGGTACGCATTGATCCGTGCATGGA
CATCGAAAAGACCCGGCCCAAGCTTGTCATGCTGGATGAGTGGAAGGTGTGGGAAAAGTA
CGACTGGGCAAGCTACGGCGGGTGCGTCATAGACGCGATGGCACGCGACTACATCCGCCT
GCCCCACACGCAGTACTACGTCCGCAAGGACGTAGCGGCAGGCATCGGAGTTCTTGCTCA
GGCGGACGACAACCTCTCTGTGAGCCCTCCCGTTTCCAAGGGGGATCGCTTTGCCATCGC
CCATACCCCGGACAACACCCACGAGACGCCCCGACGGATTGGCCTGCGACTGGCAACCTA
CGCGCGCAGCAACCCGGGCGTGGCCGTACTGACAACCCCGCTGGCGGACGGGACCCCATC
GGTCCTGGCTACGCTGGACCTGCCGGGCATCGAGGACAACGCCTATGCCTACATGGAGGT
GCCCCCGGGTACAACGGGGCCCCTGTCCTTCGAGATAAGGGAGGGTGGGGGTATCAGCTT
CTGGGAATCGCGAAAGCCGGATGGGACGACCCAACCCTGCATTATCATCGAGTACCCATC
GACGCCCCCCGGGCGAACCCCGGGCTGCCCCCTTGATCTCAAGCGTCTTCTGACGGATGT
GACTCCATAAGCGACAAGCGGGGCCAGGGGAAACGGCTACTCCACGTCCGAGGGGCGCCC
CTCGGACGGAGCTGCGGTCGGACCCAGCAGGACTGCTGGGACTACCCGCTATAATCGCCG
ATCTGACGAGAACTGAAGCTTGCCGCCATGCATACCCCTGGATTCGCTGAAGCGGAAACA
TGCAGAACGTGACCACATCCCGCGCCCTCTGCGTCGACCTCGACGGCACCCTGCTCCGCT
CGGACATCCTGTACGAATCGTTGTTGGCGCTGCTCGCCGACAACCCGCTTTACCTGTTTC
TGATCCCGTTCTGGCTGCTGCGCGGCAAGGCCTACGTGAAGCGCCAGCTGGCCTCGCGGG
TGCAGCTGCCGGCGGAGACGCTGCCCTACGACGAGCGCGTGCTGGAGATCCTGCGCACCA
CCACGCAGCGTCCCCGCGTGCTGTGCACCGCCTCGGACCGGCTGCTGGTGCAACCCATCG
CCGATCACCTGGGGCTGTTCGAGGAGGTCATGGCCAGTGACGGCCATACCAACCTGTCCG
GCAGCAACAAGGGCCACGCGCTGGCCGAACGCTTCGGCGAGCGCGGCTTCGACTACATGG
GCAACGGCCAGGTCGACCTGAAGGTGTGGGCGCATGCCAGTGGCGCGATCGTGGTCAACA
ACGGTGCGGGGCTCGTCCGCGCGGCGTCCAGGCAGAGCGAGGTGCTGGCCCATCTGCCCG
CGCAGAATGGCAACCTGCTGACCTGGATCAAGGCCCTGCGTGTCTACCAGTGGCTGAAGA
ACCTGCTGGTGCTGGTGCCGCTGCTGACCGCACACCGCTTCCTGGATCCGGCCGCCATCG
CCGATGCCGGCGTTGCCTTCCTGGCCTTTGGTCTGTGCGCATCCGGCGTCTACCTGCTCA
ACGACCTGCTGGACCTCACCCCGGATCGCATGCATCCGCGCAAGCGCAGGCGTCCGTTCG
CGGCAGGCACGCTGCCGTTGCTGCATGGCCTGCTGGTCGCGCCGTTGATCACCCTGGCCG
GCTTTGCGCTGGCCTTCGTGTGCAGTGCCGAGTTCGCGCTGGTACTGCTCTGCTACTACG
TGATGACCCTGAGCTATTCACTGAAGCTCAAGCGCATCGTGATGATTGACGTGGTGATGC
TGGCCGCGCTGTACACCGTGCGCATCATCGGTGGCGCAGTTGCGATCGGCTCGGAGCTCT
CGTTCTGGCTGCTGGCCTTCTCGATGTTCGTGTTCCTCAGCCTGGCCATGCTCAAGCGCT
ACACGGAACTGGCATCGGCCCTGGCCAATGGCAAGGAGATGGCCATCGGCCGTGGCTACT
CGGTGGCCGACCTGCCGCTGGTGCAGTCGCTCGGCGCGGCTGCGGGTTACATCGGCGTTC
TGGTGTTCGCGCTTTACATCAACAGCCCGGAGAGCCTGGAGCTGTACAGCAATCCCAAGC
TGCTGTGGCTGCTGTGCCCGATCCTGCTGTACTGGATCAGCCGCATGTGGATCGTCTCCC
ACCGCGGCGACATGCATGACGACCCGATCGTGTTCGCTGCCCTGGACCGCGGCAGCCAGA
TCGTCATCGCGCTGTGCGTACTGATCGTCCTGATCGCGATATGACCCTGGTCAGCGGCTC
ATCCTGGGGGCGTTACCCGCGCGTACAACAACGCGTCGTCCCTGTGCTCGATCGTGAGGA
TGGCCTGCCGCTGCCCGACCATGGCAGCGTGCTGCCGCACGGCAATGGCCGCAGCTACGG
CGACAGTTGCCTGAACCCGGATGGGACCCTGCTGGCCAGCCGGGCGCTGGACCGCTTCAT
CGCCTTCGACCCGGCAACCGGCATCGTCCGCTGCGAAGCCGGGGCAACCTTGGCCAACAT
CATCGACATCGCCCTGCCCAGCGGCTGGTTCCTGCCGGTTACCCCCGGCACGCGCTATGC
CACAGTGGGCGGGGCCATTGGCAACGATGTGCATGGCAAGAACCATCATCGTGCGGGCAC
GTTCGGCCATCATATCCGTCGGCTGCAGCTACTGCGCAGTGACGGCACGCGACTGGAACT
GGCACCTGGCGATGCCAGCGGACTGTTCGAAGCGACCGTAGGCGGTCTCGGTCTGACAGG
CTTCATCACCTGGGCCGAACTGCAGCTGCGACGCGTCCCCGGCCCCTGGATCGAGACCGA
ATCGATCCGCTTCGACAACCTCGATGAGTTCTTCAGCCTGTCGCGGGAGTCCGCCAGCGG
CTTCGAGTACACCGTGGCCTGGATCGACTGCCTTGCCAGTGGCAAGCATCTGGGCCGCGG
GCATTTCCTGCGCGGCGACCATGCGCCGGGCAATGCACAGGCCGCTGCCCCCAGCTCGGC
GCCACGCCGCAGCATGCCGGTGGTACCGCCCGTATCACTGGTCAACCGCCTGACTCTGCG
CCCGTTCAATACGCTGTATTACTGGCGCCAGCCGGCACGCCGCGCGCGCCACGTCTCGCA
CTACCAGAGCTATTTCTATCCGCTGGACGGCATCAACCACTGGAACCGCATGTACGGCCC
GCGCGGCTTCCTGCAGCACCAGTGCGTGCTGCCGCCGGCCATCGCGCACGATGCCACCGC
GGCGCTGCTGGGCGAAATCGCCCGCAGCGGTCGCGGCTCGTTCCTGGCGGTGCTGAAGGA
GTTCGGCGACCGGCCCTCACCGGGCATGCTCTCCTTCCCGCGCCCGGGTACCACCCTGGC
GCTGGATTTCCCCAACGACGGCGCCGACCTGTTGAAGATGCTCGACCGCCTGGACCGCAT
CGTCAGCGAGGCCGGCGGCGCTGTCTATCCGGCCAAGGATGCGCGCATGTCCGGCGCGCT
GTTCCGGCAGGCCTACCCGGCCTGGGAGGCCTTCTCCCGCCACATCGACCCCCGATTCTC
GTCCGGCTTCTGGCGCCGGGTGATGGAGTAAGCATGCAGAAGATCCTGATCATCGGCGCC
ACCTCGGCGATTGCAGAAGCCGTCGCCCGCCTGTATGCCGCCCGCGCGGCTGCAATCTAT
CTGGTCGGTCGCAATGCCGGTCGATTGGACACCATTGCCGCAGACCTGCAGGTGCGCGGT
GCGCAGCGCGCTGAGTACGGCGTGCTCGACATCAACGATGTAGGCGCGCACAGTGCGCTG
CTCGATGCGGCCTGGAACGCGCTGGGCGGTGTCGACACCGTGCTCATCGCGCATGGCACC
CTGCCCGACCAGTCTGCCTGCGATGCCTCGGTGAACCTGTCGCTGCGCGAGTTCGCCACC
AACGGCACCTCCACCATCGCCCTGTCCGCTGCACTGGCGCAGCGCCTTCAGCCGAGTGCC
ACCCTGGCGGTCATTTCCTCGGTGGCCGGCGATCGTGGACGCGCCAGCAACTACCTGTAC
GGTAGTGCCAAGGCAGCGGTGACCGCCTACCTCAGCGGCCTTGGCCAGCGCCTGCGCCCT
GCCGGCGTCAACGTGCTGGTGATCAAGCCGGGCTTCGTCGATACACCGATGACCGCAGCC
TTCAAGAAGGGCGCCCTGTGGGCGACCCCGGAGAAGGTCGCTGTGGGCATTATGAAGGCC
ATCGGCAAGCGCAAGGCCGTGGCCTACCTGCCGGGGTTCTGGTGGGCGATCATGATGATC
ATCAAGAACATTCCTGAATTCGTTTTCCGCAGAATCAAGCTCTGACTCAAACGTCGACCC
AGCAAGAGAGAGGATCTCACGCATGCCCGATATCGATCGCGACCTAGACGTTCTCTATCA
GCACCGCTTCCCAAAGGAAGAGCTCGCCAACAAGAATCGGATCTGGCAGGTACTGTGTGG
CCAGTACTTCAGTCGTTTCGTGGATCCATCCGATACAGTGGTCGACATCGGCGCAGGCTA
CTGCGAATTCATCAACAACATTCCGGCGGCGGGCAAGATCGCGGTCGACCTCAATCCCGA
TGTCCGCCAGTTCGCCGCTGATGGCGTGCGCATCATCAACGAGAGCTGCACGGCGGTGGC
TTCGATACCCGATGCCAGCGTCGATGCCGTGTTCATGAGCAACTTCCTGGAACACCTTCC
GACCAAGGATCTCGTCCTGCAGACCTTGCGCGAGAGCGCGCGCATGCTCAAACCCGGTGG
CCGTGCGATCATTCTGCAGCCGAACATCCGCTTCCTGTACGACGAATACTGGGACTATTT
CGATCATCACACCGCGCTGAGCGACCGGAGCCTGGTCGAGGGTGTGCTGATGGCCGGTCT
CGAGCCCCGGGTTGTGATCCCGAAGTTCCTGCCCTACACCACCAAAAGCCGCCTGCCACA
GGCGCCCTGGCTGGTCTCGCTGTACCTGAAGATTCCGCTCGCCTGGCACATCCTGGGCAA
GCAAGCTCTGGTCGTGGCCTACAAGCCACGCTGAATCCCTTTCCAAACATTCGAATTCGT
CCATGGTAGACAAGAACGACAAGATCGTCCTGACCGGCGCCGCGGGCCTGGTGGGGCAGA
ACCTCATCGTCGAGATGAAGCAGCAGGGCTATACCCGTTTGGTGGCGATCGACAAGCACG
CCCATAACCTGGAGATCCTGCGCAGCCTGCATCCCGACGTAGAGACGATCCTGGCCGACC
TTGCGGAGCCCGGCGACTGGGCGCGCGCCTTCGAAGGCGCGCGACTTGTGGTGCAGCTGC
ATGCACAGATCACCGGCAAGACCACCGAACTGTTCGTACGCAACAACCTGACAGCAACCG
GGCACGTATTGGCCGCCTGCAAGGCTGCCGGCGTGCCCTACATGGTGCACATCAGCTCTT
CGGTGGTGAATTCCGTCGCCAAGGACGACTACACCAATACCAAGCGTGAGCAGGAAGAGA
TGGTAGTGGCCAGCGGCCAGCGCCACTGCGTGCTTCGCCCCACCCTGATGTTCGGCTGGT
TCGACCCCAAGCACCTGGGCTGGCTGTCGCGCTTCATGGCGCGTACGCCGGTCTTCCCGA
TTCCCGGCGACGGCAGGTTCATGCGCCAGCCACTGTACGAACGCGATTTCTGCCGCTGCA
TCGCCAAGTGCATCGAGACCGAACCGGACGGCCAAGTATTCGATATTGTCGGAGATACCC
GCGTGGACTACGTGGACATCATCCGCACCATCAAGCGGGTCAAGAAGCTGCACACGGTGA
TCGTGCACATCCCGATCGGATTCTTCGGTTTCCTGCTGAAGGTATACAGCCTGTTCAGCA
GCAAGCCGCCCTTTACCGCCGATCAGCTCAAGGCGCTCAGTGCCGGTGACGACTTCAAGG
GTGTCGATACCGAGGCGGTGTTCGGGGTGAAGCAGACCCCGTTCGAAGCCGCCATCCGCG
AAAGCTACACCGACCCGCGCTACAGCCATATCGTGCTGCAGCGCTGATCCGACAGAACAG
ACGAAGAGTTCCTCACATGCCCAATTTCGCCATCATCGGTAGCGGCCCCATGGGTCTCAT
GGCAGCACTGGAGCTGCTCAAGCAGGGCCACCAGGTCGACATCTACGAACGCGACGACCG
CATCGGCGGCATGTCCGCGGATTTCGACTTCGACGGCTTGCGCATCGAGCGCTACTACCA
CTTCATCTGCAAGACCGACTACCCGCTGTTCAAGCTGCTCGACGAGATGCAGCTGTCCGA
CCGCCTGCACTGGACGGACACGAAGATGGGCTACTACTACCAGGGCAAGCTGCACAAGTG
GGGCACTCCGTTCGCGCTGCTCGGCTTCCCGCATCTGGGCCTGGTTGACAAGGTCCGCTA
CGCCCTGCATGTGATGCACACCAAGGGAATCCAGGACTGGACCGCGCTGGACAAGGAAAA
CGCCCGCGACTGGATCACCCGCTGGATCGGCCCCAAGGCCTACAAGGTGATGTGGGAGAA
GGCGTTCGCCCTGAAGTTCTTCGAATACCAGAACGACCTGTCGGCATCGTGGATCGGCAC
CCGCATCAAGCGCGTGGCGCTGTCGCGCCGCAACCTGTTCAATGAAAGCATGGGCTACCT
GGAGGGTGGCTCGGCGGTACTGCTGGAAAAGATGGCCGTAGAGGTACAGCGCCGGGGAGG
CCGCATCCTGCTGTCGCAGCCAATCGAGGAAGTGACGGCGGTCGATGGCAAGGTCACCGG
CATCCGCACCGCCAGCGCGCAACAAGCGTACGACGCGGTTGTCTCGACCGCCCCCATCCA
GTACGTGCCGAAGATGGTGCCGGCACTGCCGAAGGTCTTCGCCGAGCAGGTCGATGCCAT
CGAGAACATCCCGGTGGCCTGCGTGATCCTGAAGCTGTCGCAGCCGGTCAGCGAGAACTT
CTGGATGAACATCAGTGATGACCGCATCACCATCCCGGGCCTGATCGAGTACAGCAACCT
CAATCCGGGCAAGGGTCCGGGCGAGCACATCGTGTACGCGCCGTACTACATGCCCAAGAC
CCAGCCGAAGTGGCAGTGGAGCAACCAGCAGCTGATCGACGAGGTGATCAGCTACCTGCC
GATGATCAATCCGGCGTTCAAGCCAGAATGGATCAAGGCGACGCACTGCCACCGCTACGA
GTACGCGCAGACGATCTGCCCGCCGGGCTTCCAGGACATGCTGCCGCCGATGAAGACGCC
GCTGCAGGGCTTCTTCATGGCGGACACCGCCTACTACTACCCGGAAGATCGCTCGATCAA
CGAGAGCATTGCGGTGGGGCAGACGCTGGCGGCACTGGCCTTGCAGGGGACAGTCGCAAC
GTGAGCACAGTTCCCGTAGCACGGCAGTTCGTGCTGTTCCTCATTGCCGGTGGCCTCGCG
GCGGGGGTGAACATCGGTTCACGCCTGCTGCTGGGTCACTGGCTCGCGTACATACCTTCC
ATCCTGGTTGCCTATTGCCTCGGCATGGCAACCGCATTCGTACTGGGCAAGCAGTTCGTG
TTTGAAAAGGCGCAGAACCCATTGCACCAGCAGGCCCTGTGGTTCATGGCCGTCAACGCC
GCCGCTGTTGTCCAGACGCTCCTCATCAGCGTGTCACTGTCCCACTGGCTGCTGCCCGCC
ATGGGCATGCACTTCCACAACGACACACTGGCACACGTAGTCGGCGTACTGGCCCCCGTC
GTGACCAGCTACTTCGGCCACAAGCACCTATCCTTCCGGGCCGCGTGAAGCGTGCATCCT
GTCACCGGACGCCGTTCGTGACGAACGCTCACCTGCGCGGTCCTCAAGAACTCGTGCGCA
TCAAGGATAAAGGTACATGATGGGCAACAATGAAGTGACCCAATGAACGTACCACTGCCC
TCAAGCCAGTTCATCAGGTTCCTGCTGGTAGGCGGGCTGGCAGCCGCCGTCAACGTCGGC
TCCCGGATCCTGCTCAGCCACTGGCTGCCGTATGTAACCGCCATCCTGCTCGCTTTCTGC
TTGGGCCTGGTCACCGCCTTCGCGCTGAACAAGGTGTTCGTGTTCAACCAGGCCAGCAAC
CGCCTGCACCATCAGGTGCTCTGGTTCATTGCCGTCAACATCGCTGCTGTCGGGCAGACC
CTCCTCATCAGCCTGCTGGTGGCACGCTGGCTGCTGCCGTTTCTGAACGTGGATTTTCAT
AACGAAACCATCGCCCACGCATTGGGCGTCGTCGTACCGGTGATCACCAGCTACATCGGC
CACAAGCGACTATCGTTCCGAGCCTGAGTGATTCCGACCATCACGGCAACGGAAGGCCCG
CCCAGATCAGTGGGCGGGCTCCTGCGCAGCAGCCAGTACACGGTCTGTCCCGGCGGCCTC
AGGAATAGGCAAACGTGCAAAGGTCACCGGGAAGCTTGAATTCCAGAACCGCCGGGTACC
GCTGTCGCCATAGACGGTAAAGGCAACAACCCGATGCCCACGCAGCAGTTCCTCGCGGCT
ACCGGAAGAGAGCGCAACGAAATCCCTGGCGTCGGCCACCGTGGGTGACAGAAGGAAGCC
CGTCCGGGTCGACCCAGCGATCAGCCGATAGTCGGCGGTGAGGCCATTCTCGAAGCGGAC
CTTGATCGACAACTTGGGGAGCTTGTAGAGCGTCGATGCGATGCGACCAGCCGGGGTCGG
TCGAATATCCATCGAGACCCAGACCGGCTCACTCCAGTCCGGTACGGCGACTTCCTGGTC
CACCCGCGCAACGGTGAGCTGAGCGTCCTGAGGCTGCAACGCCATCGGCGGCCAACCGGA
CCGCTGAAGCACCGCATATCCCCCTTCCAGAGCCACCGGGGTATAGCTGCCCAGCAACGG
GAGCCAGCTCGCGCCGTCGTCCATGGCTGGATAGCGATGATCGATTGGATCCACCTTGAA
GTAGATGCGCGAAGGCGGATCCTTGAGCAGATGATCGGCATTGGCCGTCGCAAGGGCCGG
CGTGTAAACGGAGTAGCTCTGCAGGATCGGACGTGGCACCCAGGTCGATCCAGCCGCGAT
CAGCGGAGCGAGTTCGGTGGGATAGACATCGGCCGTCCCCGTGTACCCTGCGAACGGGGC
GCGCGAGCCGATCGCCGCGGAAATCGCCTTGAACTGGTTGCCGAGTGCCTCCGGCTCGAT
CATCCGCGTCACCAGTCCGGCTGCGGGCCGCTGGATTGACTGGGCGAACTGCGCTGACAG
TGACTTCGGCGTTACGGGAGCATAGGGATCGGTAATCGCCCACCACCCGGCCAGGCCAAT
GACCAGGGCCAGCATGCCGGCGCGGCCGGCATTGTGGATGCACAGGAATGCGCCAACCAT
CGTCAGCGCCACCGCCGCGGTGAGCGCATGCAGGTCATGCCGTACGAAGCCGGATTTGAA
GGTAACGAACAGATAGGCCGCAACCAGCAACGTTACATGCCAATAGCGACGCCCGCCGCT
GCACAGTGACAGGCCAACGAGCACAACGGCCGCCAACAGGAAGTAAAGGATGTCCTTGCC
CCTGCCAACCACCGACATACCATCGGTGTAGCCGGAAATGATCGGGGCCTGAGCGATGAA
GTAGCGCGGGAGATCCGGCAGCGCCTGGCCAGAGGCCGTCCATGCCATCGGCATCACGAT
CAGTTGGACGGCGAGGGCCAGCATTACCGTCCGGCGATCCAATCGCCAGCCCAGCAGGAT
CGTCGCCGCGCTCGCCAGCGCGACCATCACGCCGAAGTTGCCTTTCACCAGCGGCAATAT
TGCCATCGCCGCCGCAATCAGGCAGACGACAGCGGAATACGCACGCCCGCGCTCGATACC
GCGCATGACAACGCATGGAAGCAGAACAGGAAGGAACAGGAAGGCAACGTCGCGGCTTAC
GCCCAGCCCGAGTACCAGCGGCAACAGCAGCAACCATGCGCGCCAGCGAGGGGGCGCAAC
GGCGAACATGCCTGCAAACAGGGCTGCCGCGATGAGTAGGGAGCCGCCCAGCATCAGCAG
GTCCGTGGCCGGGTGATAGAGCGTGGTATAGACAGATGCCAACGGTCCAAAGGTGAAGAC
GATCTGCGTGCCAAAACGCAGTTGCTCGGCAACGGCGTGGTTCATCGCATACATCCACGA
TCCATCGAGACTCTCGAATGGCATCGCCGGTGCGAACGGCGTAACCATCAGGATCACCAG
AAAGGAGCTCAACAAAGCGACGCAGGCCGCCCACACAGGCGTCATGGCCGCCCCCGCACC
GTCCGCACCGTTGACTGATCTGATCGCCTGTTTCATCGCTTGCCTTGAGATTCTTGCGCT
GAAAGGCCGTGCCGCTATCTCGCTGGTGCGACAAGCCGCAGCGGCCCCATTTATCCCTAC
AGATTGTATCCGCAAACCCCTCGCGTCCCGTCGCCTTCGGGTCGCGGACGGATTCCGCGC
TGGGCCATCGGCGAGCGCTGGCTACCTTTCGTCCGCGGCGCGCTATATTGGGCGAAAACG
ACCCCCACTGCGCGCATGAAACAACATACCGCCCTACTTCTCCTGGCCCTGGCGGCCCCC
GGCTGCCAACCCACGCCAGTCCCTTCGGAGCCCTCGCCGCAGACCGTGGCAAACGCACCT
GCACCTGCACCTGCCCCCACTGGGCAAGCCTGCCTGGCTGCAGTGGTACGGGATCTGCAG
GTCGCATGGCCCAATAACCATACTGTGGACATCGTTGCCTTTGGCCACAGCGTTCCTGCC
GGATTCGGCGTGACGCCCGCCGTGCACAAACGCGATGCCTACCCGCGGCAACTGGAAGAT
GCACTCGCTGATGCCTATCCGCATGCGGTATTGAATGTGATCACTTCCGCTGTCGGAGGC
GAGAACTCCCAGCAGGGCCGCGACCGTTTCCAGCGCGGGGTGCTGGACCTGCACCCCCGC
GTCGTTTTGATTGACTATGGCCTGAATGACCGTGCTCTTCCCTTGCAGCAGTCGGCACGC
AATCTCGCCTGGTTTGTTATGTCATCGCGCGCGGCGGGAGCGTGTCCGGTCCTGCTGACG
CCAACCTGGGACCAACAGGCCGAGAACGGCCCGGCTCGTGCCGCTCTCCGGGCCCAGGCC
AGCATGATCCGGAAGCTGGGAGAGTTGACCGACACCCCTGTCGCCGACAGCCTTGCCGCG
TTCGAAGCCTATCCTGGTGACCGCAAACGGCTGATGGCGCAGTTCAATCACCCCAACCGC
GAAGGCCACGCGGTCGTTCTCACGCAACTGCTGCCGCTGTTCCAAACCGCACAGTAAGCG
CTGTCAGCTGCGATGGAACTGCCCGCTCAGGGCAGTTCCGCAACCCTCGCCCGGCGGATG
GCCAGCACTGCGGCGCAGACCTTCAGTTGCTCACCATCCTTCTGCAGCACGCGGATCTGC
ACGTCCTCAGGCAGCTGGCGGGTGTCCACGAACGCTTCAAAACCGGTGTAATGGAGTGCC
GGTTGCTTGAAGTAGGCAGCCACATCGGGGCGGGGCACCCGGTTCGCCGGCAACATCCAG
GTGCGGCCATCGGTGGCCGACGCGAGCAGGAAAGCGCCGTCGTTGGGCCTTCCCCGCGCG
CCATCGAGCGCCGACCAACCGCGCACTTTCACCAGGCCTGCCGGCAGATCCAGCGTGTCG
CCCTCCGCCTGCAGCTGGTTCACGGTATCGATGTGGCAATCACCAGCAGCCACGTAGGAC
TCCACCGCATCGCCGTGCTTCCAGGTACCCGCCAAGGCCGCGTCGGCCTCCGGGGCGGTG
GGAACATCCAGACGGGCAAAGCTCACCCTGACCGCCGACTTCCACATCAGGCGTGTGCCG
CTGGCCCCGCGAATGCCCATGGCGACGACCTTGCGGTTGCCGAGCAGGTCATCGCGGTGG
CTGGACGTCAGCGCGACAAAATCATTCACATCCGTGATCGTAGGCGAAAGCAGGAAGCCG
CTCTTGGCCAGACCGGCAATGAAACGATATGACGCGGTTTCGCCGTTGTCGTAGCGCACC
TGCAGCGTCAACTCCGGAGCCTTGTAGAGAATCGAGAACAGCCTGCCCAGGAGCGTCGGC
TGGACGTCGATCGATGCCCACACCGGCCCCTGGTTCTCAGGCACCGCAACGTCCTCGCCC
ATGCGGACCTCGGTCGAGGTCACCGGCCGTGGTTGCAGGGTTTCCGCCACGGCATCGCGG
CGCGAGAGCAACGCGTAGCCCGCATCGATGCGCTGCGCCCGGAACCCTCCAAGCAGGGTG
AGCCAACTGGCGCCATCCTCCATGCTGGGGTAGCGCTGATCGATGGGATTGATGTTGAAG
AAGATCCTGGTCGGCGGGCTGCTGCGCAGATGCTCAGCATTGGCATCGAGTAGCGGGGGC
GAGAATGCCGCATAGCTCTGCGGAACCGGGCGTGGCTTCCAGCTTGCGCCAGAAGCGAGC
AGCGGTGACAGGTCCCATGGATAGAGATCAGCATCGCCCGACAGGCCCTTGAATGGCGGC
CTGTCCCCGAGGAGCACCAAGCGACGCGGATACTCCTTCGCCAGTGCTGCCGGCTCTGTA
GCGCGCCTCCATGCGGCTTCGACCGAAAGCTCGAACTTCGAACCAACCCGTGCCAGTGAC
GCCACAGGATCCAACGGAAGGAAGGCGAAGGCGAGGAGCCCATAGCCCAGCGCGCCCACT
GCCATGGCGGCGATGCCCGGCCACCTGCCAGAGCCCGGCACCAGATACAGCAGTGCGCCC
ATCAGGAGCAGCGCCGACGAAGCAATCAGGGCGTGTGGCGGGTCATGTCTGACGAAGCTG
GCCTTGAAGATCACAAAGAGATACAGCGCGACCAGGACCGGCAGATACCAACGACGACGG
ACGCCTCCGAACGTCGAAAGGGCAACCAGCATCACACTGGCTAACAGGTAGATCACGATG
TTCAGGGGGCGCCCATCTACCGACACCGACATGCCATCGGTATAACCCGAGATGAGCGGC
ATCTGCGCCAGGAAGTAGACCGGCAGGTCGAGCAATGACTGACCTGCGGTGAGCCAGGCT
GCAATCAGCACGCCAACTTCGACGACAAACAGTGTGATCGCCAGCCTCGGCGACTCCCGC
CAGCACAACAGCACCGCCACCAGACTGGCCAGCGCCGCCGGAACGCTCAGGCTGCCCTTG
ATCAACGGCAGAATCGCAATCGCGATGGCCAGTAGAATGATTGCAGCCCAGTTGGGCTTG
CCGGTCTCCTGCCCGCGCGCCACCGTGATCGGAAGCAGTAGCGGCAGCAGCATGAACACG
GCGTCGCGCCAACCATCCCAATCAGGCAGCCAGGTCAATGCCACCAGGAATGGAAACAAT
GGGAGCAGCACGCGCCTGTGCGGCGACGTGACCGCAAACAGCCCTGCGAACACGGCAACA
GACAGCAACATCGCGCCACCGATCATCAAGTGATCGGTCGCCGGGTGGTACACCTCGGTG
TAGATCGAAGCCAATGGACCAAAGGTAAAGATGATGTCCTTGCCGAAGCGCAGGTGCTCG
GCTGTGGCGACGTTCATCGCGTAGGCCCAGGAACCGTCGACACCGGCGATGGGCATCTCC
ACTGCGAAGGGCGTCAGCACCAGGATCGTCAGGATGCACGCCAGACCTGACGCCAGCCAG
CCCAGCCGGGTCATCGCTACTTCACCGTTGTTCATGAGTCACATCTGGGAGCCATCAGTC
TGGACGCTGCATAGTACAGGCACGATGGTTCGGAGTGATGATCAGAGCCGGGGCCGCACG
TGCAGCCCGTGCACAGCACGCCGGGACCGATGCGCTCAAGCCGCCGCAGGCCGTCCATCT
CCCAGACCGGAAGCAAGCTCAGGCCGGAAGGACAGAAATGCCCTGATTGGCGTAGTTCTC
ATGGCGCAACGCAGCGTCTGGAGTCCGCGTGGTCGCCGCGAAGTAGCCCGCCTGCTCCAC
CCACAGTACGAAAAGCCGCTCGATCACGTGGGCCAGGGTGGCATCGAGCTGCCCTGCTTC
CGGGTCGAACTCACTCAAGGCCAGCGCCCGCTCCCGCAGCGCATACAGCGCCGCCGGGCG
GAACCAGAACATCGTTCCGGCAAAGAACCCCAGCCGGATGCGGGCATCGTCGATCCCGGT
TTCCGCAGCAAGGCGGCGCAGCCGTTCCTCATTGCCTCCCCAGAAACGGGCATTGCTGAC
ATAGGCATGCTCCGGCCCCACGATGCCGCAGCTGGAATCGTGCCTGAAGGCGCGCAGGAT
CTTCAGCACGGTGTGTGAAGAGCCCAGCAGGGACTTCATCAGCTCGTCCCTCCACTGGCC
ACCGCCATCGTGGTACACGCTCTTCTTGGAGTGGATCTTGCAGACCGCGTCGTAGCGGTC
GAGCAGGCCGGTATTGAGCAGGCTGACGAAGGGACCGACGTCGCGCCCGATGTTCGGATG
CACGAAGACGAAGGCACGCACCTTCCGCTCTTCGAAAAAGCGCACAGCCACCCGACGATC
AGCAACCGATTTCACCGACACGAACAGATCATGATCAACGATCATGTTCTTCATGTAGCC
TTGGATCGATTCGATCAGGTCCAGATGATAGAGATGAAGCACGATGGCGAACCGCGACTT
CAGCTTGTCAGCAGGAATGGCGCCGACACCATAGCGCTGCAGTTCTTCCTGTGAAATTCC
GTCACTGGACTGGGCGAGCAGCGGCATCGCGTTGACACGCGTGGCCCGCATCCTGGCGAC
TTCCTCCTCGACCTGGCCCAGGCGCACCGGGTCGGCGATCAGGCTGGACAGGCCAACGTC
CTGTACGCCATTGGGATCATCGCGCAGCACTTCGGTCTTGATGAAACCAAACTGGCGGTA
GATGTCATCCCACAGGTAGTGGACCAGATTGGCCTGCTGGATCTCGAATGCCCCCGGTGC
AGCAATGCTGTCCGGAGCCGCATCGCGCTCGCGCTTGCGCTTCAGGCGCGCAGCCAGCTT
CTGCATCCCATCCGCGCCAGGCTGGAACGCCGACGCAATGCGTACCCCGTGATGCAACAG
CCACTGCGTCAAGCCGATCTCATAGGAAAGAATGATTTCCCACTTGTCATCCAGCACCCG
CACATCGCGCCAGAACTGGTGGAAGTACTGGCTGAAGAAAACGTCCTTGCGGAACACCAT
GAAATACGACTGCAGGTGGCGGCTGACCTGCTGCGACTCGGTCATCGACCAGGCACCGCA
TTCCACACCCTGCATCTTCGTGAAGGCACGGTCCAGGCCCTCCGGATCAATCACCAGCAC
GCTGTCATTGGCGATGATCAGCTCGTCGTAGGCATACAACGCCTCCACGGCCAGCACACC
GGTCCGGAACGAGTAGAAGTCGTATCCAACGTTCTCTCGGACGATGACCGTGATGCGCTC
ATCCAGGCCCACCGCCTGGTCAGACGCCAGGCGGGTGGACACCAGCACGATGCGCTCTGC
GTGCCGCAACAGGCCTTCGAGCAGCCGACGCGTGAAGTCAGTCAACCGGCCTTCGGCGTC
GAAGTGGGCAACAACCGCAACGCGACGGACGGAACTCATGCGTGCCACGCGTGATAGACG
CGCACCGCAAAGGAACGCAGGCGGGGGAAGGGCCTCAGGCAACGGCCAATGAACGCACGC
AGGCCCGGCCTGGGCACCGAAGAGATTCCCTGGGGATTGGTCCTGCGTACTTCGGCGGAC
AGCAGGACCACATCGTTGACCAGACGCTCGCGATCATCCAGGAGCGCTTTCATGCGCTCG
CCGCCGAGTGCGCGCAGCAACGCCTCATCCTTCATCAGCATCTCATCACTGCCAGCACCG
TTCAGCGCGGCATGGGTCGCTTCCAAGTAAGCCAGGCCGTGCTTCAGGTCCGGCTCCAGG
TGGCAGCCCTCGCCCCATTCATTCCAGGCGTTGATGAACAGGATCTGGTCTTCCGGTGCA
TTGTTGACCCGGGTGTACTCGACCAGGCGGCGCAGCCAGTACTGGTAGATCGACGGCGAG
GCGTCAACCAGCGTGTGCGAGGTGTGCTGGCGCCGCGCGGTGTTGTCCCAGGACGGCACG
ATGCCGCGGTACCAGCGGAAGTCGGGCTTGGGCCGGCTGATGGACTGGGCGACCACCTTG
CGATAATCGACGAGGCCACCACGGAACTCGGGATTGGTGATGTCGATCGGTCGCGTCAGA
CGATTCTCCGCGCCGATGAAGGTATGCGGCGGGAACTCTGCGGCAGCGTCATAACCCCAA
TCGCGCGGATCCACAATGCCGTAGAACTGCACCGCCACGAGATGGATCTCGCCCACACCA
TTCTCGCGGGCCACCTGGCGCCAGCGCGCGACGGTTTCCTTCGCGTCCGGGAACAGGTCG
GCACGGTAGACCAGCAGCATGGGCTTGCCATCGACCTTGATCGCACGGCGATCCTTCAAC
AGCGGCAGGATGTCCTCAAGGAACCGGCGATCCTCATCGGCGCCGTGCTTCTGCTCGAGC
AGCACATCCTTCTCGAGCCCGTCCCAGGTGCGGGTCCAGTTTTCATTGGCCCAGCACACG
CAGAACGGGAACTCGATGTCGCTCTTCAGGTAGTTGTCCAGCGGCAACTCGAGGATGCGA
CGTCCATCGAACCAATAGTAGTAGAAGCAGAACCCGTGAATTCCATAGAGCGAGGCCAGC
TCGGCCTGCGCCCGCATGTTGTCGATCAGGCGCAGGTCATAGAAACCGAGCTCGCGCGGG
ATGTGGGGCTGGTAGTGGCCGGCGAAGTTCGGCTTTCCCTTGGCAACGTTGGTCCACTCG
GTGAAGCCAGGCCCCCACCACTCCGAATTCTCCGCGACGGGGTGGTATTGCGGCAGATAG
AAGCAGATTGGCTTGACGGTAGACATGTTCATCCCTAGGAGGTGGTTCAACCCAATCTGC
TGATGGGTCTTGAAGAAATCGGTTGCTTGGAATGCCGGCCCTCTGCTGTTCCCTGTGGGA
CCAGGCACCCCGTATTTTTCAACCTAACATCCCGCTCGTTGGCAGGGCGTGGATTAGCGA
CGCCACCAGGGCTGCAGCAGCCTGTCGAGCGATCGTGCCTGCGAATCCAGCTGCGGTCCC
AGTGCCGCCTGTACCTCTTCGACCATCCTGGCACGCTCCTCGGCGACGATGCGACGCAGG
TCTTCTGCGGTCACAGCGCTCTGTTCGGCGCGTTCCCGCTGCTGCTGCACCTGCTGCTCC
GCCTGCCGAACCAGCTCCCGGCCATCACGCACGTCCTGCTCCAGTTGCAGGCAACGCTGC
TGCAGCTCGTGGCCCAGCGTTCCGAGGCGGTTGACCTCGTTGCGTGCATCCATCAATCCT
GCATTGACACGCTCCACCTCTTCGGCACGCTTGATGTTGCTGCCCAGTGTGTCGAACAGG
CGATTGATCGGAGCAAAGTCGCCTGCGGCCGCGCGCGCTGCCAAGTCCGCCAACGCGGGA
ACACGCTGCTTGCCGACCAGCAGTACCCCCAGACCATGGGTATGGGTGAACTCGAATGCC
GGGTACTGCTGGCTGATCTCGCTCCAATACTGCCAGACGCCAAAACCACGCTCGCGAACG
CAGGTATCGTGGAAGATCACCACCGCCCGATCGGAGAGCTTGGGCAGCCACGTTTCAAAG
TCCTCACGGACCGCTTCGTAGGTGTGCAGGCCATCGATGTGCAGCAGATCGATCGAGCCG
TCGGCAAAATACGGCAGGGCTTCATTGAACCGCATCCGCAGCATCTCGGAGATGCCGGCA
TAGTTGCGCTGCTGGTACTCGCGCAACGCATTGTAGATCTCGTCGCCATAGTAACCGGCG
TGCTCCTCCCCTTCCCAGGTATCGACCGCGAAGACCCGTGCAGTCAGCCCCTGCTCCTGC
ACCGCCTGGCAGAGCGCGAGGAAGGAGGAACCGCGATGGGTGCCCAGCTCGACGATCGAC
TGCGGCTGCAGCTGCTCGACCAGCCACGAGGCAAAGGGAATGTGACCCAGCCACGCGCTC
AGCGACAGTTCGCGCGGGGAGATCAGCATGCTGTTCGACAGCGGAAAATCGTTCATGGGA
CAGCCGGTTTCTTGAGAGATGTTCAGAGAGTCAGGGCGCACTGGCGGCGGCGATGAAGGC
TTCAACGTCACCGCTGCAGAGCAGCGATTCGAAGGCGCGGATACGGTCGATCGGCCAGCT
CCACCAGGCAATCGCACGCAGGCGGGCGATCGTCGGCTCGTCGTATCGGGTACGCACCAC
CTTCGCTGGATTGCCAGCAACGACGGCATAGGCCGGCACATCGCGCGAAACCACGGCGCC
AGCACCGATGCAGGCACCATCGCCCACGGTCACGCCGGAAACAATCATCGCGCCATGCCC
GATCCAGACATCGTTGCCGATGCGCGTGGGGCCCTTGGTGTGCGGGTGCCCATCGTGGCC
AGCACCGGGGGAGTTCAGCGCGATGCGCAACGGATAGGTCGTTACCCAATCCAGACGGTG
CTCGCCGCCCCCAAAGATCACTACGTCATCGGCGATCGAACAGAACGCCCCGATCTCGAT
GCGTTCACCTTCCGACCATACCTTCAGTTGCGGAGAACCATAGGTGTATCGACCGACGCT
GATGCGCGGGTCGGTACTGGCCAGTGGTGGAATGAAGCCGTGCGCTTCGGTCACCGTCGG
TCCCTGCGATGCGCTCACTGCGGCTCTCCTGTCGGCTGCGGCTGACGGGTGCGGACCATG
GTCACTTCCTCGAACGGGATACCGACCAGGCCATAACGCAGCTTGGGCGAGGCCACCCGG
ATCAGCACCGCATCATGCAGCCAGGCGTGCTGGGTGTTGGTGTACGGGTCGCCTTCGGCG
ATCGAGACGGTCATCGAGTACTCGCCGTTGGGCAGCAGCGGCAGAGTGAACCGGAACGAC
GCTTCCAACCCGGTGCCACCCTCCACTTCCATCGGCGGCTGGATATAGGTGTAGGTGTGT
TCACCGAACAGCGATTGCCCAAGGCGATCCTTGACGAAGAATCCGATCAAGGGACTCGTC
AGGGGATCATGCGCGGTCGCGCGGATTTTCAGCACGACATGCTCGCCACCGGCAAACGTC
GTGAAGGGCTCACCGTCCTCGTTGCACAGGGTGACCGAGTCGATGCTTGCCACGCCGGAC
TGCCAACCGGCTGAATTGGCAACGTTGTCGAACAGCTCGACCTTCAGGTCCTTCTCGATC
CGGGCTGGCGACGGAGTGCCAGGCGATGCCTCCGCGGCACGGGCAGCGGCCTGCCGTGAC
TGCAGCTTGACCGTATCGCCATACACTTCCTGCGAGCAGTATTCGATGTAGGCGTTGCAG
GTTTCCTGCGCAGTGCCATGCATGCGCATGTCGCCACGATCCAGCCAGACGGCGCTCTGG
CAGAAGTTCAGCACGGAAGAGGTGTCGTGACTGACGAACAGCAGCGTGCCGTTCTCACGG
AACTTGCGCAGGTAGCGCATGCACTTCTGCACGAAGATCGCGTCACCGACCGCCAGCGCT
TCATCGATCACCAGGATATCGGCATCGACATGCGCGATCACCGCGAACGCCAGGCGCACG
TACATGCCGCTGGAGTAAGTCTTGACCGGCTGTTCGAGGAAGTCGCCGATGTCGGCGAAT
GCCACGATATCGTCATACTTGCGATCGATCTCCTCGCGCGACAGGCCCAGGATCGACGCG
CTCATGTAGACGTTCTCGCGACCGGTGAACTCCGGATTGAAGCCTGCACCCAGCTCAAGC
AGTGCGGCCACGCGACCTCGAACGGTCACTTCGCCGTGCGTCGGCTGCAGCGTGCCGCAG
ATGATCTGAAGCAGGGTCGACTTGCCGGAACCATTGCGGCCAATGATGCCCACCGTGTCG
CCACGCCGCACCTCGAAATCGACGCCTTTCAGCGCCCAGAACTCACGGTAGTACATGCCA
CCAGGACGCCCCAGCAACCGCGACAGTCGCGGCAGCACGGCCTGCTTCAGACGGTCCTGT
GGCTGCGAGTACACCTGGAAGCACTTGGTGACACCGGAGACCCGGATCGCCAGATCATCA
GGCTCACGCACAGGTTCATTAGATGACATCGGCGAACCCCCGGCGCATTTTGTGGAAGCA
GACATAGCCCAGCCACGCGACCACGGCGGCGAAAATGGCGTACTTGCCCAAGCCAATGAA
ATCGGGCGCCTTGCCCCAGATCAGCACTTCCCGCGACTGCTCGATGATGAACGTGAGTGG
ATTCAAGTAGATCCACTTGCGCATGTTCTCCGGCAACGCGTGCACTGGATAGAACACCGG
CGCGAGGAACAACAGCACGGTAGTGAAGATGCCGGTCATCTGGCCGATGTCGCGCACGAA
CACACCCAGCGCCGACAACAGCCAGGCAAGGCCCATCGTGAACAACACCAACGGGAACAC
GACCAGTGGGAAGTACAACGCGGTGACGGGCAGAACGCCACGGATCAGCAGTTGCGCCAG
CAGCAGCACCACCAACGTCACCAACGCATGGAACAACGCGGCTCCCATCGCCACCCAGGG
CAGCGTGTCGAGCGGAAACACCACGCGTTTGACGTAGCTGGCATTGCCGACAATCAGGCT
GGGGGCACGATTGACGCACTCGGCGAAGATGCCGTGCACCAGGATGCCCACGAACAGGAT
GATCGCGAAGTCGCCCTTGTGCGCCACGTCGCCGCCCCATCGGGCATTGAAGACCACCGA
GAACACGAAGGTATATACGGCGAGCATCAACAGCGGGTTGAAGAACGACCACGCCAAACC
CATCAACGAGCCACGGTAGCGGCTGATGACTTCGCGTTTGGCCAGCTGGTAGATGAGTAC
GCGGTTGCCGAGAAAACTGCGCACCATCGCCAGCGGCGAAACTGATGTGTTGGCGGACGA
CACGGTCATCGGATTCACGCAGCAGTACCCGCCAGCGCCCTCTCCAGATCCACCTGCAGA
TCCCCCAGATCCTCCACACCCACGCTCAGCCGCACCAGCGCATCACTGATCCCCAACTGT
TCCCGCCGCGCGACCGGAATCGAGGCATGCGTCATCACCGCCGGATGGTTCACCAGGCTC
TCCACACCGCCCAGCGACTCGGCCAGGGTGAACAGCTCGGTCTTCTCGCAGAAGCGCTTG
GCCGCCTCGAAACCGCCCTTCAGCACGATCGAGACGATGCCGCCGTAGCCGGCCATCTGC
CTGCCCGCCAGCTCGTGCTGCGGGTGCGACGGCAGGCCCGGGTAGATCACCTTCTCCACC
GCCGGGTGCTTGTCCAGCCACTGGGCCAGGGCCAGCGCGTTGGCGCAGTGCGCCTTCATG
CGCAGCGGCAGGGTCTTCAGGCCGCGCAGGGCCAGGAAGCTGTCGAACGGGCCCTGCACG
CCACCCACCGAGTTCTGCAGGAAGGCCATCTGCTCGGCCAGTTCGGCGTTGTCGCCCACC
ACCACCATGCCACCGACCATGTCCGAGTGGCCATTGAGGTACTTGGTGGCCGAATGCAGC
ACCAGGTCCGCGCCCAGTTCCAGCGGACGCTGCAGCATCGGCGAGGCGAAGGTGTTGTCG
ACCACCACGATCAGGCCATGGCGCTTGGCGATGGCGGCAACCGCGGCGATGTCGACGATC
TTCAGCATCGGGTTGGTCGGGGTCTCGATCCACACCATCTTCGTCTTCGACGTGATGGAG
GCTTCAAATGCCGCCAGATCGGTCAGGTCGACGAAGCTGAAATCCAGCCCGGCGGTGCGG
CGGCGCACGCGCTCGAACAGGCGGAAGCTGCCACCGTAGATGTCGTCCATCGCCACCACG
TGGCTGCCGGCGTCCAGCAGCTCGATCACGGTCGAGCTGGCCGCCATGCCCGAGGCGAAG
GCGAAGCCGCGGGTGCCACCTTCCAGCGACGCCACGCAGCGCTCGTAGGCGAAGCGGGTC
GGGTTGTGGGTACGCGAGTACTCGAAGCCCTGGTGCTCGCCGGGGCTGGACTGCGCATAG
GTCGAGGTGGCGTAGATCGGCGGCATCACCGCGCCGGTGCTGGGGTCGGGCGACTGGCCG
CCGTGGATGGCCAGCGTGGCCAGAGCCAGGGCGCGATCCTGGGAAGTAGCGTTGGACATG
TTCTTTCCTGAGGGGCGCCGACACGCGGCGCCATCGAAGGTGCGGAAGTCTACCAGCGCG
GCCTTAACGACCTTTGACGCGGATAAACCGGAATTCAGCAGCGAACGTCTGCGATCAACG
GCTTACTGCACGCGACGGCGCAGATAGTTCAGCAGGTCGATACGGGTGATCAGGCCCAGG
AAGGCATTGCCGTCCATCACGATCGCCACCTGGCCGCGGTCGAACACCGGCAGCAGCGCC
TCGATCGGCGACTTCACGTCCAGCCGGTCCAGCTTGCTGACCATCGCCGTGGCGACGGTG
TCGCGGAAACGCGCTTCGTCACCATAGACGTGCAGCAGCACGTCGCTTTCATCGACGATG
CCGACCAGCTGGTCACCGTCCATCACCGGCAGCTGCGACACGTCGTACAGCTTCATGCGC
TGGTAGGCGGTGGTCAGCAGGTCGTTCGGGCCGATCACCACGGTGTCGCGCTGGCCGTAC
GGGCGCAGGATCAGGTCGCGCAGGTCACCGTGCTGCGGGCGCTCCAGGAAGCCGTTGTCC
AGCATCCAGTAGTCGTTGTACATCTTCGACAGGTACTTGTTGCCGGTATCGCAGACCAGC
ACCAGCACCTTCTTCGGCGTGGTCTGCTCCTTGCAGTACTTCAGGCCGGCGGCCAGCAGG
GTGCCGGTGGACGAGCCACCGAGGATGCCTTCCTTGCCCAGCAGTTCACGCGCAGTGTGG
AAGCTCTCGGCGTCGCTGATGGCATAGGCCTTCTTGACGCGGCTGAAGTCGGAGATCGAC
GGCAGGAAGTCCTCGCCGATGCCCTCCACCAGCCAGCTGCCCGACTTGTCGTTGAGCACG
CCGTCATTGATGTATTCGGCCAGGATCGAGCCGACCGGATCGGCCAGCACCAGCTCGGTC
TTGGGCGACAGCTTGGCGAACGCGCGCGACAGGCCGGTCATGGTGCCGGAGCTGCCGCAG
CCGAACACGATGGCGTCGAGGTCGCCACCCATCTGCTCCAGGATCTCCGGGCCGGTACCG
AATTCATGCGCGGCCGGGTTGTCCGGGTTGCCGAACTGGTTGATGAAGTAGGCGCCCGGG
GTCTGCTCGGCGATGGTCTTGGCCAGGTCCTGGTAGTACTCCGGATGGCCCTTGGCCACG
TCCGAGCGGGTCAGGCGGACTTCGGCGCCCATCGCCTTCAGGTTGAAGATCTTCTCGCGG
CTCATCTTGTCGGGAACGACCAGGATCAGCTTGTAGCCCTTCTGCTGCGCGACCAGGGCG
AGGCCCAGGCCGGTGTTGCCGGCGGTACCTTCCACCAGGGTCGCACCCGGCTTCAGGTCG
CCACGCTGCTCCGCCGCCTCGATCATCGACAGGCCGATGCGATCCTTGATCGATCCGCCC
GGGTTGGCGCTTTCGAGCTTCAGGTAGAGCTCGCAGACGCCGGTGTCCAGGCGCTGGGCC
TTGACGATCGGGGTCTGGCCGATGAGTTCGAGGACGGAAGAATGAATGGGCATTCGGAGG
ACTTTCGGTTCGCGCCACAGAGGGCCGGACCGGTGATTATCCGTCGGATGGCGATGAATG
TCAGGTCGGCGCGGAGATGGACCGCGAGCCCGCAAAAAGAGATGCGGACGGCCCCGGATC
GACGAGGAGACCGGTACCGCCCGCATCGGTGAGTTGTGCCTGCAGACCAAGGCACCACCG
CCTGTGGTGCCTTGGCGCGGCCGCCTCATCGGCGGTGCCGCGATGCCGGGGCAGGAGCGC
CCGGCGGGGCCATCGATGGCCGGGTCACGCCGTTCCGGGCGTGACGGGGTGCGTCAAAGC
GTGGGGGACGTCGTTGGGAGCGGTGTTTCGTACATTCGCAGAAGTCGTTGCTTGGCCAGC
AGCTTCTCGCGCTTCATGCGACCCAGGGTGACATCATCGATCGGGAGTACACCCAACTCC
GCGTCCATGCACTTCTTGTTCAACTTGCGGTGCTGGTCATGGAGTGCCCTGAACTCCGGA
TCACGCGCGCGACGTGCGTCGATCTCGCTCTGGGGCTGATCTTCAAACATGATGGACCTC
CTTCGACAGATACACGAACGCCCCGGCCGCAAGGCACGGGGCGTTGTTCATGGAGGAGCG
CCGGTCGATGGCCACCTGGACGCCTGCAACGACCTGCGGCACTGGCCTGCGCACGTCGAT
CTGCTGCGGTTCGCGCCCTGCTTGCATCGGCCCGGCCCTCCCATCGTCCGGTCCGCGGCA
TTGCGTCCCGGACGATTGACCCTACGCCTGCTCAAGGCCGGGTACAAGACCCCTGCGTCA
AAAAGACCGAACCCCGCCGGGGCGGGGTTCAGGCTGAATGCTCATCACAACGAAAAACAA
ACGATATCAAGCAATTACGGGGCGATGATGACCTCGGCCGAACGTGCCTGGGTGGAGGCC
GCCTTCTTGCCGGCAAGCTGGATCCGGTTGCTCGCGACACCCGCCGCAACCAGGGCGTCA
CGCAGGGCCTCTGCACGCTTCTGGCCTACGCCGTTGGCACTGTCGTAAGCCTCGATGCGC
AGGCGGCCCTTCTTGCCGATGTTCAGGTATTCGGCCAACGCCTTGGCCTGGTTGCGGGCG
CCGCCGGACAGGCTGGAGGCGCCGGCGGCAAACGCATCGCCACGGAAGGTGAAGACCTCG
CCGCGGCCATCGAACTTCGACCCCGGCAGCTTCTGACCGGACACCAGCTCGGCTTCCTCG
CGGGCCAGCTTGGCGGCGTTCTGCTGGGCGGCGCTGAGGCGCTGCTGCTGCTTGCCGGCG
ACGCTGGTCAGGGCGTTCTCGGCGTCCTGGCGGGCCAGGGTCTCGGCCTCGGCGGCCTGG
CGCAGGCGTTCAGCCTCCTCGGCCTGCATCTGTGCCTGCATGCGCAGCTGTTCGGCTTCC
TGGCGGGCACGCGCGGCATCGCGGCGGCTGGCCTCGATCAGCAGATCGCTGCGGGTCCGC
TCCAGGCGGTCGACCTCGCGGGCGGCCAGCGCGGTACGCACGGCCGTCTCGGCGATCTCC
ACCCGGCGCTCGGCCAGGTAGGTGGCCAGCTCCTGGTCGCGGCGCTTGGCCTTGTCCAAG
GTGGCGATGGCCTGCTGGGCCTGCATGCGCTCGAAGGCGCCCAGCTCAGCGGTATCCGGG
TTGGCCTGGATGGCCATCAGGCGCTGGCTCAGCTGCGCCACCATCGGGTTGTCGGCGGCC
ACGGCCAGGGTCGGCAGCGCCAGCAGCGCGGCCAGGGTTGCGGCAGTCATCGGCTTCACC
GGCGATCCTCCCCGGTCGACAGCTGGCGTTGCAGCTGGTTGACCTCGTTGCGGCGCAGCT
GCAGCTGCGCGGTCACGGTGGCTTCCTCGCTGCGCACGCGGGCCAGGTCGGCATCGGCGG
CGGCACGCAGGGCCAGGGCCGGGGCATTCTTGCGCTCGCGGCGGTCGCCGGCGGCGCGCT
GGGCCTGCTCCAGCCCCTGCCGGGCCAGCCCGATCAGGTCCGGGGCGTACTGGTCGGCAT
CGGCCTGGGTGGCCTTGTCGACCGCCTGCCGGGCCTGGGCCAGTTCCATCGCGCCATCCT
GCGCCCAGACGGGGGCAGACAGTGCGAATGCAAACGCCATCACATACAGGCTGTGGCGCA
TTCGTGCGAAGCTAAGTCGTTTCATTGGGGAGGCCGTACCGGTTGTCGGTTCACGGCCAT
TGTCGTCAAGCCGACACCGTGCTGGCAACGGGCGTCGGCCGTTTCGTTGGGGAAAATTCG
CAATGGATATCGGCTACTTCCTGAAGCTGATGACCGAAAAGAACGCTTCGGACATGTTTC
TGACCACCGGGGCACCGGTCTACATCAAGATCGAGGGGAAGCTCTATCCGCTGGGCAACA
CCGGCCTGCCGCCGGGCATGGTCAAGAAGATCGCCTACTCGCTGATGGACGAAGGCCAGG
TGCCGCAGTTCGAGCGCGAGCTGGAGCTCAACATGGCCATCGCCCTGCCCGATGCCGGTC
GCTTCCGCGTCAATGTGTTCAAGCAGCGCGGCGAAGTGGGCATGGTCATCCGTGCCATCC
GCAGCCGGATTCCGAGCATCGAGGAGCTGAACCTGCCGCAGGTGCTGAAGGACGTCATCA
TGACCCCGCGCGGGCTGGTACTGGTGGTGGGGTCCACCGGTTCCGGCAAGTCCACCTCGC
TGGCGTCGATGATCGACCACCGCAACAGCACCACCACCGGTCACATCCTCACCATCGAAG
ACCCGATCGAATACCTGCACAAGCACAAGATGTCGATCGTCAACCAGCGCGAGGTCGGGC
TGGATACCCATGCCTTCCACAACGCGCTGAAGAACGCCATGCGTGAGGCGCCGGACGTGA
TCCTGATCGGCGAGATCCTGGACGCAGAGACGATGGAAGCGGCGATCGCCTTCGCCGAAA
CCGGCCACCTGTGCTTGGCCACCCTGCACTCCAACAACGCCGACCAGACCATCGAGCGCA
TCCTCAACTTCTTCCCGGAAAGCGCGCACAAGAACGTGCTGATGAACCTGGCGCTGAACC
TGCGTGCGGTGATCAGCCAGCGCCTGGTGAAGAACAAGGAAGGCCGTCGCCTGCCGGCCA
CCGAAGTGCTGCTCAACACGCCGATGATCCGCGACCTGCTGCGTCGCGGCCAGGTGCACG
AGATCAAGGCGGCGATGGAAGCATCGTTGGAAGAGGGCATGGAGAGTTTCGACCAGTGCC
TGTTCCGGCTGGCCAAGGCCGGCACCATCGAGCAGGAGGAGGCGCTGCGCGCGGCCGACT
CGCGCGATGGCCTGGCGCTGAAGTTCCGCCTGTCCGAAGGCAGCAGCGGCGAGCATGACC
CGTACGCGGATTTCTCGGCCGGCGCACCCAGCATCACCCACGGCTTCTGACCGCACGAAA
AAGGGGACGGAGGGGATCAAGTCGTATATGCACTTACGACTTGATCCCCTCCGTCCCCTT
TTCCTGAAGAATTCAGGGGCCGTCTCATCCAATGAGACCCCTCATCCGTAGGTTTCCTCA
ATGGAAACCATCCGCAAGCTGGCCATTCTGGCCGATGCCGCCAAATACGACGCCTCCTGC
GCCTCCAGCGGCTCGGGCAAGCGCGATTCGCGCGCCAGCGGCGGTATCGGCAGCACCGAG
GGCATGGGCATCTGCCACAGCTATACGCCCGATGGCCGCTGCGTATCGCTGCTGAAGATC
CTGCTGACCAACTTCTGCGTCTACGACTGCGCCTATTGCGTCAATCGCGTGTCCAGCAAT
GTGCCACGCGCGCGCTTCAGCGTGGACGAGGTGGTCACGCTCACCCTGGACTTCTACAAG
CGCAACTACATCGAGGGCCTGTTCCTCTCCAGCGGCATCATCCGCAATGCGGACTACACC
ATGGAGCAGATGGTGGAGGTGGCCCGGCAACTGCGCGAAGAACACCGCTACGCCGGCTAC
ATCCACCTCAAGACCATTCCCGAGGCCTCGCCGGAACTGCTGGCCAGCGCCGGGCGTTAC
GCCGACCGCCTGTCGATCAACGTCGAACTGCCCACCGAAGCCGGGCTGAGTGCCTTGGCG
CCGGAGAAGACGGTGCAATCGATACGCGGCGCGATGGGCGAACTGCGTTGGCGCATCGAG
GAAGCCAAGGAGGCGCGCAAGGCCCCCGCAGCGGTGGCGCCGACGGCCAGCCGCAGCGCA
CGCCCGCGCCCTCCCCGTTTCGCCCCGGCCGGGCAGAGCACGCAGATGATCGTCGGCGCG
GACGGGGCCAACGACCAGCAGATCCTGGCCAGCGCCGACAGCCTGTACGGCAGTTACCGG
ATGCGCCGGGTCTACTACTCCGCATTCAGCCCGATTCCCGATGCCAGCCGGCAGCTACCG
CTGCAGCCCCCACCCCTGCAACGCGAGCACCGGCTGTACCAGGCCGACTGGCTGTTGCGC
TTCTATGGCTACGGCGTGGACGAGATCACCGACACCACCCAGGGCGGAATGCTCGATCTG
GACATCGATCCGAAGATGGCCTGGGCGATCCGCCATCCCGAACGCTTCCCGGTCGATCTG
AACCGTGCACCAAAGGAAATGCTGCTGCGGGTGCCCGGCCTGGGCGTGCGCAATGCAGAG
CGCGTGCTGATGGCGCGCCGGCACGGGCGCCTGCGCGTGGCGGACATCGCCCGCCTGAAG
GCGCCGATGAGCAAACTGCTACCGTTCGTGCTGTTGGCCGACCATCACCCGCGCAAGGCA
CTGGATGACCCGGCCGCACTGCGAGCACAACTGGCCCCGCCGCCGCGCCAGGGATCACTG
TTCGATGCACCGCCGGCAGCCTGACGCGCCGCGCTGGTCGCAGCGGGTGGATCCGCCGTG
GTCGCTGCAGGCCTGGCGCGACGGCGCGCGTGATGCGCTGCTGCGGGGCGTGCGGCCCGA
GCAATTGGACTGGCTCGAAGGCGGCGAGGCATCGCTGCTGGATGCGCCGCCGGTGCAGCA
GGCACCGGTGGCGGCACAGGCAAGCGTTCCCGGCGTCCCGCGCGAATTCCTGGAGCTGGC
CGCCACCTGCCTGTGCCATGGCGAACCGCAGCGCCTGTCACTGCTGTACCGGCTGCTGTG
GCGGATCACCCATGGCGAACGCACGGTGCTGACCAATCCCGCCGATGCCGATGTGCTGCG
TGCGATGACATTGGCCCAGGCCGTCCGCCGTGACACGCACAAGATGAAGGCATTCGTGCG
CTTCCGCGAGGTGCCTGGCCAACCTGATGCGTTCATCGCCTGGTTCGAGCCACAGCACCA
CATCGTCGACCGGGTCGCGCCGTTCTTCGCACGCCGCTTCACCGGCATGCGCTGGGCCAT
CCTCACTCCTTCGCGCAGCGTGGCGTGGGATGGACAGGCGCTGACCTTCGGCCCCGGCGC
ACGCCGCGAGGACGCCCCGGCCGAAGATGCGCGCGAGGCCCTGTGGCAGACTTATTACGC
CAGCATCTTCAATCCGGCCCGGCTCAACACCCGGATGATGATGCAGGAGATGCCGGCCAG
GTACTGGCGCCACCTGCCCGAGGCGCAGCTGCTGCCGCGCCTGGTGCGCGATGCGGGCGA
TCGCGTGCAGGAAATGCATGACCGGCCCGCGCAGGCACCCCAGCGCAGGATTCCCATGCG
TGGGGACGCTGCGGCAGCGCGCCCAGATACCGCCAGCCTGCAGACGCTGCGACAGCAGGC
CAGCGCCTGCCGCCAGTGCCCGCTGTGGGAGACCGCCACACAGACGGTGTTCGGCCAGGG
GCCGGCCGATGCGCAGGTAATGGTGATCGGCGAGCAGCCTGGCGATACCGAGGATCTGCG
CGGCCAGCCGTTCGCCGGCCCTGCCGGCCAGTTGCTGGACCGCGCATTGGCCGAGCTGGG
AATCGATCGCGCCACGCTGTACCTGACCAACGCGGTGAAGCACTTCCACCATGAGCGGCG
TGGCAAGGTGCGGCTGCACAAGCGGCCGGAAAGCCGCCACATCCAGGCGTGCCGGCCGTG
GCTGATGGGCGAGATTGCGCGCGTGCGGCCGCAGCTCATCGTCTGCCTGGGCGCAACCGC
GGCAGCCTCGGTATTTGGCCGTGATTTCAATCTGTCGCGCGACCGTGGACGCTGGCACAC
GCTGGAGGAAGGCACCCGCGGCTACGCCACCGTGCACCCGGCGTGGGTGCTGCGGCAAGG
CGATGGCGCGCGCCGCGAACGGGCCTATGCACTGTTCCGCGATGATCTCGCGCAACTGCT
GCAAAAAGGGGACGGAGGGGATTAAGTCGTGAATGCACTTACGACTTGATCCCCTCCGTC
CCCTCTACTTTCAGGCTGCGTCGGGCTGGTTTTCCGGGCGCGCGCGGTCGAAGGCGTCCA
GCGCCTGGCAGGCGGCCTCGATGCGGCGAAGGGTCGGGTACGGCGCAAGGTCCAGGCCGA
AACGATGGGCGTTGTACAGCTGCGGCAGCAGGCAGAGGTCGGCCAGCCCGGGGCGGTCAC
CGTGGCAGAAGGTGCCGGTGTCACGGCTGTTGGCCAACAGCGCTTCCATCGCCGCAAAGC
CCTCGGCAATCCAGTGCAGCGTCCACTGCGTGCGTGCATCGGCCGGCAGCTGCAGACTGC
GCTCCAGGTACTGCATCACCCGCAGGTTGTTGATCGGGTGGATGTCGCAGGCCACCAGCT
GGGCCAGTGCCCGCACCCGCGCACGGCCGGCGGCATCGGCCGGCAGCAGCGGCACCTGCG
GGAAGCGCTCGTCCAGGTATTCGAGGATCGCCAGCGACTGGGTCAGCACATGCCCCTCGT
GCAGCAGGGTCGGCACCAGCTGCTGCGGATTGAGCCTGCGATAGGCGTCCAGGTGTTGTT
CGCCGCCGTCGCGCACCAAATGCACCGGCCGCGCCTCCCAGGCCAAGCCCTTCAGCTCCA
GACCGATGCGCACGCGGTAGGCGGCGCTGGATCGCCAGTAGGTGTACAGCACGATGCCGT
CGTCGACCGGAATCTCCATGGCCGCCTCCATGCTCAGGGCCTGGCGGCCTGTTCGATGCG
CTGCTCGATCGCACCGAAAATGCTGTTACCGGCGGCATCGAGCATCTCGATGCGGACCAC
GTCGCCGAACGACATGAACGGCGTGCTCGGCTTGCCGTCGCGCAGGGTTTCGACCACGCG
CTGCTCGGCGAAGCACGACGCACCCTTGCTGGTGTCTTCATTGGCGATGGTGCCCGAGCC
GATGATGGTGCCGGCGCCCAACGGACGGGTCTTGGCCGCATGCGCGACCAACTGGGCGAA
ATTGAACTGCATGTCCACGCCCGCTTCCGGCGCACCGAACCACTTGCCGTTGATGTGGGT
CAGCAGCGGCAGGTGCACCTTGCTGTCCTGCCACGCAGCGCCCAGTTCGTCGGGGGTGAC
GAACACCGGCGACAGCGCCGAGCGCGGCTTGGACTGCAGGAAGCCGAAGCCCTTGGCCAG
CTCGCCCGGAATCAGGTTGCGCAGCGACACATCGTTGACCAGGCCGACCAGCTGGATGTG
GCCCGCCGCCTGTTCGGGGGTGGCCGCCATCGGCACGTCGTCGGTGATCACCACGATCTC
CGCTTCCAGGTCGATACCGTAGTCCTCGCTGACCACCTTGACCGCATCGCGCGGGCCGTA
GAAGCCGGCGCTGGTAGCCTGGTACATCAGCGGATCGGTGTAGAAGCTCTCCGGCACCTC
GGCGCCACGGGCACGGCGCACACGCTCGACGTGCGGCAGGTAGGCACTGCCGTCGACGAA
TTCATAGGCGCGCGGCATCGGCGCGGCCAGGGCCTGCGGGTCGAGGTCGAACACGCCGTC
GGCATCGCCGGCATTGAGCGATTCGTACAGGGCGTTCAGGCGCGGCGCGATGTGGCTCCA
GTCTTCCAGAGCCTGCTGCAGGGTGGCGGCAATGCCGGTGGCGCGCACGCCGTGGCGCAG
GTCACGCGAGACGACGATCAGGGTGCCGTCGCGGCCGCCTTCCTTCAAAGAACCAAGCTT
CATGGGTGGGTGTCCGGAGTCGTGGGCAAACAAGTTTCAAGTGTAATCAAATCTGCGGCG
ACGCCAAGCTGCAGCGCGGCATCGGCCCACCCTACCGTAGTGGGGGGTTCGGCAGGGCTT
GCAGCCCTGCACATGCTCAATGCAACAGCAACGGCAACGTCAAAAGCGGCTCTGGCTTTC
TGCTGGTTGGGCGGGCCGGTGTGGGCCGGCAGGGCACGCCGTAAACCCGTCCATGGGGGC
TCGATGGCGCCATCCATGGCGCCAACGGTCCTGCCCACCCACACCGCCCCACCCCCGACA
GGTTCCCAATGACTGATCGAACATCCACATCATTCATCGTCGAGATCCGTCGGACACCGA
AATTGATCGAATGAGATTCGACAGATCGCGGAAAACTGTCGAAGGCGGGGTGGTCCGGTG
ACAGGGGCGTGAGCCGCATGGGCCCGAGGCATGCCTCGTGCGGGTTGGGCAGGACGCCCA
ACCCCGGTCTTGCCGTGTGCGCAGGACTGCGCACACGAGCAAGCGGCGACCGAGCTTACA
TGGACGTACTTGCAGCGCCCCCTGCCACCGGACCCACCCCGCCTCCCAAAGGAACCCGGC
CTTTGACGTTGCTTCAGCCTCTGCGGGTGCAGGGCGCAGCCCTGCAGAGAGAACCCCTAC
CTGAACAGGTCTTTTTGCGTGAAGTCTCAAACATCGTTTAGACTTGCGCGGTCTGCAGCG
GCCGTCCGTTTCCCTCCGGGATCGCCGGCGACCTGGGTCCGCCCTCTTCGCCCGCCCCCA
CTCCGACGCCGTTCGTCACGCATTCCAGCCTGCGCTTCGTGCCGGCTGCACCCAATTCTC
GCAGCGCGGTTCACGGGAACGCTCCGAGTCAGCCGATCAGTTTGATCTGCCCCCGTCTGT
CCGTTCGGACAGGCGTTTCTTGTACTTGGAGCAAACTCAATGTCTTTTGAATCGCTGGGC
CTGGCGCCCTTCCTGCTGCGTGCGCTTGCCGAGCAGGGCTACGAAAACCCGACCCCGATC
CAGCAGCAGGCGATCCCGCTGGCACTGGCCGGTCGTGACCTGCTGGCCGGCGCACAGACC
GGCACCGGCAAGACCGCCGCCTTCGGCCTGCCGCTGCTGCAGCACCTGGGCACCGCCTCG
CAGGAAGTGCGCAGCGGCCCGCGCAAGCCGCGCGCGCTGATCCTGGCCCCGACCCGCGAA
CTGGCCACCCAGGTGCACGACAGCCTGCGCGGCTACAGCAAGTACCTGCGCATTCCCAGC
GCCTGTATCTACGGCGGCGTCGGCATGGGCAACCAGCTGGACATCCTGCGCCGTGGCGTG
GACCTGCTGGTGGCCTGCCCGGGCCGCCTGATCGACCACCTGGAGCGTCGCAGCATCGAC
CTGTCCGGCATTGAACTGCTGGTGCTGGACGAAGCCGACCGCATGCTCGACATGGGCTTC
CTGCCGTCGATCAAGCGCATCCTGGCCAAGCTGCCGAAGCAGAACCGGCAGACCCTGCTG
TTCTCGGCCACCTTCGAGGACAACATCCGCCAGCTGGCGCTGGAGTTCATGCGCAACCCG
GAACAGATCCAGGTGACGCCGAAGAACACCGTGGCCGAAACCATCACCCACCGCGTGCAC
CCGGTCGATGCCGGTCGCAAGCGCGACCTGCTGCTGCACCTGCTGGCGCAGGACAGCCGC
GAGCAGACCCTGGTGTTCGCCCGCACCAAGCACGGCAGCGACAAGCTGGCCTCGTTCCTG
GAAAAGTCGGGCATCAAGACCGCGGCGATCCACGGCAACAAGAGCCAGGGGCAGCGCCTG
CGTGCACTGGGTGACTTCAAGGCCGGCCGCGTGACCGTGCTGGTGGCGACCGATATCGCT
GCGCGCGGCATCGACATCAACGAGCTGCCGAAGGTGATCAACTTCGACCTGCCGATGGTG
GCCGAGGACTACGTGCACCGCATCGGCCGTACCGGCCGCAACGGCGCGACCGGCCAGGCG
ATTTCGCTGGTGGCACAGGATGAAGTGAAGCTGCTGCGTGCGATCGTGCGCCTGCTGGGC
CGCGACATGGACATCCGCGATGTACCGGGCTTCGAGCTGCAGGTGCCGATCCGCTGGGGC
AACAGTGCGCCGGGCAAGGCCGAGCACGATACGGGCGAGCGCGCACCGCGCAAGAGCCAT
GCGCGCCGTCCTCACGGTGATGCACCGCGCCATGCGCATGCGGGCCCGAAGAAGGCCGGC
GGTGGCCGCCGCGAAGGCGGTGGCAATGGCCAGCAGCGTGCAGGTGCCGGCCAGGGCCAG
CGCCGTGGTGGTGGCGGCAATGGTGGCGGCCGCGGTCGTGGCCAGGGTGGCGGCGGTGGT
CGCGCTGGCTGATCCCAGCTGACATCGAGGGTGCTTCCCGCTGCGCGGAGGCTATCGAGG
CACGGCGCTGACGCGCCGTCCTTTTTTGTTGCGGGCTACCGGGTGATAAAGCACGCGGTG
GCAGTACCGAGGGCGAATGGGCATGGGGGCAGCGCAGAACACGCTGTAAATACGTCCATG
TAAGCTCGATGGCGCCATCCATGGCGCCAACGGTTCTGCGCTGCCCCCATGCCCATCCGC
TTCAAGCATTGCCTGCGCCTTCTTCTCCCGCCGGGTAGCCGGGAGAAGAAAGATCAAATT
CAAATTCAAATTCAAAGGCAAAAGCCGAAGTCGCAATTCCTGGCTTTGCTTTTGCTTTTG
CTTTTGCTTTTGCCCTTGCTCCCGCCTTGGGGTCTGATGCGTCCGCGCCCGCAGGAAACT
GTCGAGGGGAGGCCGGGCGGGCTGCGCAGGACCGTGAGGCGCATGGATGCGCCGATCGAG
CTTACATGGACGTATTTACAGCGTGTCCTGCGCAGCCCGCCCGGCCTCCCCCACACGCGT
CAACAAAGGCGCGCAAACCCTCAACCCCGCGCTTTACTCGGATTCACCAGATTCCCGAAG
AAGATCGCGTTGATCAGCAGTCGGTCCGTTCCGTGCCAGTACTTGCGGTGTGCCGGGTCA
TCGGCAAACAGCACCACGTTGCCCTGCCCCTGCGCCGACACCAGCAGCCATGCACTGCCC
GCCACCCGCGTGCGGTTGCGCTCGGACAGATAGCCATTCACCCGCGGCGGCGTGTCGATG
CGCACCACCGTGGAGAACGGGTTCGCGCTCGGCTGCAGCGTCACCGAGTTCTCCTTGTTG
ATCGCCAGCTGCCGGCGCGGCACGCCGAACGCCAACGGATGGCTGGTATCCACGTCGGCA
CTGAGGATGTTGCCGCTGACCCGCTCGATCGCAGCGATGTCGCGCTGATCGCCGAACGCA
CGGCGGCTTTCGTCAGCAGCGTCTTCTTCCTTGCCGAGCTCTTCGCCGTCGGCCAGCTTC
TGCTCGATCGCCCACTTCGAGGCACTGCCGTAGGTCACCAGTGAACCTCCGGCCTGCACC
CAGCGCTTCAGTGCAGCCACCGCCGTGGCATCGACGCCCGTGTAGGTGCCACCGGACAGC
ACGATCGTGGTGTAGCGGTCCAGCGGCACCTTGCCCAGCTGCTGCGGATCCAGCTTGCTG
GCTGGCAACTGCAGCTGCTGGTCGAGCAGGAACCACGCCGATCCGATTTCGGTGGCGGCC
ACGCCCTCGCCCATCACCAGTGCCACCGCAGGCTTGCGCAGCGCCTTGACGCCGTCACTG
CCGAGGTCGATGCCTTCGCGGCTGCGGCCGCTGGACAGCGCGTGGACCTGTACGCCCGCC
TCGCGCGCGGCCGATGTCACTGTCTCGAGCAGCGCCGCGCCCTGCAGCGATTGCCCGGCA
ACCGGAATGACCAGGCTGCCGGCGGCGAAGCTGATGTCGCCCTGCGCGGTCGCGGTGGTG
AACGGCTGGAATGCCGCGCGTGCATTCACGCCCTTGCCCTGCAGCGCGGCCAGCGCGCGC
CCGGCGTTGTAGTCGCGCCAGTCGATGGCGTAGGCGAATCCGGCCTCGCCGCCCAGCACC
GCGCCCTGTTCCGCCGGCAGCGCGGTTACGCGCGCACCGCCTTCGATGCGGCTGCGGCTG
CCCGCGAAGGCCACACCGTAGGCCGGTGCGATCGCATAGCTAGTGCTGCCGTAGAACACA
TCACCCTTGATCGGCGGCGTCTCGGCAAAGATCGAATGCACCAGGCGGAACTGCGCCTGC
TGCACCGGCACCACGTAGGCGCTGCCGGCATCGAAGCGCTGCCCATCGACAGTGACTGCA
CGGTCCAGTGCGCGCACCTCGATCCGGTGCAGCAGCAGCAGTTCCAGCAGGCGACGGGTC
AGGGCCGGATCATGCGCATCGCCGAACACGAAGCTTTTCACAGGCTGCTGCGCAGCCTGC
TTCAGCGCGCTCTGGAAGAACTGCTTCTGCAGGTCGAACAGGCCGCTGCGCTCGGTCACC
GCGCCACGCACCGTGCCCAGCCCGGTGGCGACCTGGTTGCGGATGGTGAAGGGGAAGGTC
AGCAGGCCATTCACCGATTCCTGCACGCGGCCGCGCGAGCTGGCCTGCTCGACGGTAACG
CCGACAGCGCCATGGAAATCCGGATAGGTGGAACCGTACACCGGCGAGAAGTTGTCGAAA
TTCTCGCCGGTGTAGTACAGCGACCCCAGCGCATCCAGCGCCTGCGCGTGGTACTTGGCG
AGGGTCTTGTTGAATTCATACGACGCCGCCGGAATCAGCGGACTGTGCATGCTCTTCGGC
GAGGGCTCGAAGTAGTAGGTGCTGTCCTTGCCCATTTCGTGGAAGTCGATCTGCACGTTC
GGGTACCACTGGTGGAACACCTCCACCTTCGGCCGTGAGTCCTGCTGGGTCAGGGCCAGC
CAGTCGCGGTTGAGATCGGTGAAGTAGTGGTTGGTACGACCCTGCGGGAACGGCTCGACG
TGTTCCTTGTCGGCGGGGTCGGCAGAAGCTGGGTCGGAGGCCCAGGCGTTGTGCCAGTTG
GCAGCACGGTCACGACCATCCGGATTCTGCGCCGGATCGAACAGCACCACCGCCTGCTGC
AGCCATTGCTGGGTTTCTGCGCTGCGGTTGGCCACCAGGTAGTACGCCGTCAGCATCGCT
GCCTCGGCACTGGAGGTCTCGTTGCCGTGGACGCTGTAGCCCAGCCACACCACCACCGGG
CTGTCACCGGCGGCGCTGCGCGGCTGCGCCGGATCGGCCAGGGTCGCGTGCTGCTGGCGG
ATCTGTTCCAGCCGCGCATGATTGCCTGCAGCGGTGACGGTGGCGATCAACAGCGGGCGG
CCTTCATAGCTGCGGCCGATCTCGCGCACGCTGATCTTGTCCGAGCGTTTCGCCAGTTCC
TGGAAGTACGCCACCAGCTGGTCGTGCCGGGTGTAACGGCTGCCGATCGGGTAGCCGAGG
AACTGCTCCGGCGTCGGCACCGCTGCATCGAACGCCGCCGCGTTGGTGACCTGCGGAAAG
AAGTACGCGCTCTGTGCCCGCGCCGGCTGCGGCGAGGACAGGGCGGTGGCGGCGGCAAGC
AGCAACGGAAGAACGGCACGGCGATGCAAGGACACGGTGACTCCCCTGGAACACAACGGC
AGACGATCGCGCGGCCGGTCCCCTCAGGTGACCGGCCGCGGCGGATGGATCAGAAGCGGT
AATCGAAGCCCAGCGTGAAGTAGCGGCCACGCAGGTCGTACTGGCTGAAGTCGTACGGCG
CGCGGATGCCCGGGAACGAGGCGTCGTACGGCGGCGTCTTGTCGGCCAGGTTCTGCACCT
TGGCATACACGGTCAGCTTGTCGATGCCGGTGTAGGCCAGGTACAGGTCGTACTGACTGT
AGCTGCCGACGCGCTGCTGCACGGCTTTGGCGGCGGTGCTGGCCTCCTGGCGGTAGCTGC
TGGTGTAGTACCAGGTCACGGCTGCGTTGAAATCACCGTACTTCCAGTCCAGCGTGGTGG
TGGCCTTGTCCTTGGGCAGGGTCGCGCCCAGGTTGCTGCCGGCGTAGTCGACCAGCGGCC
CACCGACCACGGTGGGGCGACGGTAGTCGCGCACGTGGGTGTAGGCCGAGGACACGGTGA
AGTCACCCAGCGCCGCGGTCGGGATGCGCTGGCGCAGCTCGACATCGATGCCCGAGGTCT
TCAGCTCGCTCAGGTTCTGGTAGCGGTTGTAGACCGCCTGCAGCTTGCCACGCTCATCGC
GCTGCACGGCGCCGGCCACGTTGTCGTTGACCAGGGTCTGGGTGTTGTTGGTGCCGACCA
GGTTGTCCAGCTGGATGCGGTAGTAGTCCACGCTCAGGTTGGTGTTGGCCCACGGCGACA
GCACCACACCGAAGTTGACGCTCCTGGTGCGCTCCGGCTTCAGTTCGTTGTTGCCGACGG
TGAAGAAGGTGGGGTTCTGGCGCGAGCCCGGCACGTCCGGATCACGCGGGTCGACCACGC
TGCCGTAGGCGATGCTGGTGCTGTTGGAGTTTTCCGACAGCGACGGTGCACGGAAGCCCT
TCGACGCCGACGCACGCACCAGCAGGACATCCAGCGGCTGCCAGCGCAGGCCGATCTTCG
GCGAGAACGCATCGCCGAAATCATCGTAGTGATCAGCGCGCGCGGCGGCGGACAGCTCCA
GCGTCGAGGCCAGCGGCACGTTCACTTCGGCGTAGGCCGCACTGACCTGGCGCTTGCCGT
GTACTTCGGCAATGGCCGGGCGCACCTGCAGGCCGGCATCGATCTGCCACGGGTTGTTGG
AGTCGAGCTTTTCGCGGCGCCACTCGGCACCCGCAGCGAAGCCGATCTCGCCGGCCCAGG
TATGGCCCAGGCTGCCGGAAATCTTCGCATCGATACCCTGCAGCTTGGATTCGGCCGGAC
GCAGCGTGGCGATGTTGATCGAATCGCGCACCGACTGCGGCGTGGCCGCCGGGTTGAGCA
GGTTGTAGCTGCCCGTGGCCAGCGCGTCGGCCAGCGCCCAGCGGTTGGCGAAGCCACCGG
ACACGCTCTCGCGCTCGCTGCTGCGTGCACCGAACGCGGCCACTTCCCAGTCCCACGACG
CGGTGGTGCCACGCAGGCCGAACACGCCGCGGTAGGCAGTGGAACGGTTGGTCTTGATCG
TGCCGCCCAGGTCGAAGAAGGTGTACTCGATCGGGATCGCGCGGCCGTACGGGTTGTACG
GATTGTTGGCCGGCAGCAGCGACGACACCGGCTCTGCCAGGCCGCTATTCGCGTTCAGTG
CGAAGCGGCCGCTCTCCAGGGTGAAGAACGGGCTGCTGCCGAACCACGCGGCACTCTTGA
TCTGGCTGTACAGCACTTCGCCGAACGCTTCGACGTTGTCGTTCAGGCGGAACGTACCGT
TGGCGTAGGCCTGGTAGCGCTTGGTCGAGGGGATCAGCGTGGTGAACGGTGCCTGGTTGA
AGCCGCAGGTGTCGCCGGCCAGGCCGTCGATCGGTGCGCTGGCGACGCGGGTGGTGCCGG
TCGGGCAGTTACCGTTGGCATCGAGCATCGGCACCGAGACGCCGTTGACCAGGTAGCGCG
CGCCCTTGGCCGACCAGCCGTTCCAGCGGCCACCCGGCTTGTCGGTGTAGATGCCACTCC
TGGTCAGGTTGCGCTCGTCCTGGTCCAGGCGCTCACGGTTGTACCCCTGCAGGCTGAAGA
GGATGTTGTAGCCATCGGTGTCGAGATCACCGAGGCCGCCGACGAACTTCAGGTTCTGCT
CGTGCAGGCCGCCCTGGTCGGCACCGCCGAAGCTGCCGCCGATCTCGGCGCCTTCGAAGT
TCTGCCGGGTGATGATGTTGACCACGCCGGCCACGGCGTCGGAGCCGTACACCGCCGAGG
CGCCGTCCTTGAGCACCTCAATGCGCTCGACCGCGACCAGCGGCAGCGCATTGAGATCGA
CGAAGGTGTCGGACAGGCCACCGGCCGGGAAGCCGTAGTTGGCCAGGCGACGGCCGTTGA
GCAGCACCAGCGTGTTTTTCTGCGACAGGCCACGCAGGCCGATGCCGGCCGAGCCGGACG
CCCAACCATTGTTGGTGGTTTCGTTGCTGGCGTTGCCGGTGTTGGCCGAGATCGAACGCA
GCACATCGGCCACGGTGGCCTTGCCGGTCTGTTCCAACTGTTGGCGGCCGATCACCTGCA
CCGGGTTGGAGGCCTCGGTATCGGTGCGCTTGATGTTGGAACCGGTGACGCGCACGGCGG
CCAGGGTACTGGCTTCGCCACTGGCATCGGCGGAGGTTTCGGCGGCGGCGGACAAAGGCG
CGGCCAGAGCGACGGCCAGGGCCGCCACGAGCAGGGTGTGCTTGGGCATGACGATGTGGG
GGAGGTGGAAAGGGCGACGTAGTTCCGCAGTAGTCCATGCCTGGCCGGGGTCCGGCCAAT
AACATCTCTTCATACGGATATAAGAGAAATTATCATCTCTTCATCCGGATGGAAAGAGTT
ACTTCACGAAAGCCCAACATCCGCTCAGGATGGCCGGCCACCTGCGGCGTACAATCGCGC
CATGGAAATCTTCAAAGTCTTCATGCTCGAGGCGGCGCACCGCCTCCCCAACGTGCCGCC
GGGGCACAAGTGCGCGCGCCTGCATGGCCACTCGTTCCGGGTGGAACTGAAGGTCGAGGG
CGAGCCGGGGGCGCAGACCGGCTGGATCATGGACTTCGGCGACGTGAAGGCGGCCTTCCA
GCCGATCTACGACCGCCTGGACCATCACTACCTCAATGACATCCCCGGCCTGGAGAACCC
GACCAGCGAGAACCTGGCGGTGTGGATCTGGAACGAACTCAAGCCCAGCCTGCCGGCGCT
GAGCGAGATCATCGTGCACGAAACCTGCACCTCCGGCTGTCGCTACCGCGGCCCGACGGC
CTGATCAACCCATTGATCTGAAAGGTGTTTCAAAGGCGCCTTGGGCGCCTTTGTTATTTT
TGTTGCATTGCCGCATCAACGGCGTATGCTGCAATGCATCAAGCCACTCCCTGATGCCCC
ATGGCCGCCGCCTTCAGCGATCGCTTCAGTGATGCCACCCGCCAGCTCGCCGCCGCGGCA
ACGCGCGCGAACCGGTTGGCGTTGGAGAACGCGGAAAGCATGTTCGGCGTGCAGCTGAAG
GCGATGGAGCGCAACCTGACCGCGACCGGCGGCTGGCTGGGCGAACTGGCCCGCAGCGAC
GACGCGGCCGGGATGCTCAACAAGGGCGCACAGCTGTGGCAGGACAACCTGCAGCGGCTG
GGTCAGGCCCAGCAGGACGTGGTCGGTCTCGGCCTGCAGGCCGGCAAGGCCTGGTCCGAA
CTGGTGCAGCGCTACAACGAATCAACGGCGGACGCGAGCAACCACTGACGCGACGCAACG
CTCATTGCGTGGGTCCCTCCCCCCACGCAATCCGGACCCGGCAGATCCCTCCCTCTGCCG
GGTCTTTTTTTGCCTGGCGTCTGCATTGAAGAGCGCTTCCTCGTCTGGATTCGCCGCGAA
CTGAAGGGCCCCGCCGGGGCAGGCAGGGGCCTGGGCAAATGTCCCCCGGCGCCGGCCGTT
GGCCGTCACCTCCTCCTTTACTTTGCCCAAACCCCTGCCCGCCCCGACGAGGCTCGGCGT
GCGGTGAGGAAAGCGCAGCACGCGCGGCCGCTTTCAAGGAAGCGCCGACAAACTCCGAAC
GCCGTGCGGATGCCCTTGCGTACGAAGTAAAGGGGGAGGTGACGGCCAACGGCCGGCGCC
GGGGGACATTTGCCCAGGCCCCTGCCTGCCCCGGCGGGGCCCTTCAGTTCGCGGCGAATC
CAGACGAGGAAGCGC
>contig00019 len=73791 cov=32.9 corr=0 origname=NODE_19_length_73791_cov_32.860749_pilon sw=shovill-spades/1.0.4 date=20220914
CGGCGCAGCCCCTCGTGGTGGGCGGCGTTCGTCGATCATGGGGTTGGCCGGGTGGGTGGG
CGGGGCCCGGGGCCCGGCCCCTTCCGCCCAGTAAACCCGGGGGCCCCCAACAAGGGGCGC
ACCCCCCCCCGCCCCCCCCCCCCCCCCCCCCTCCCCCCCCCCGCCCCCCCCCCCCCCCCC
CCCCCCCCCCCCCCCCCCCCCCCCCCCCGGCCACGGACAGTTTCCGTGTGCGTCCACCAC
GGAAAAGAAAGAGAAGATCAAAAGCGGATCGCTTCGCTCTGCATCCACGCATGGCGTGGA
TCTACCGTGTCGACCAAGGTCGACACCCACCGGCAGTCGCAGTTGACCCACCGTCACCGG
GAAACTGTCGGGGGTGGGGCGGTGTGGGGCTGCAGGACCGTTGGCGCCATGGATGGCGCC
ATCGAGCCCCCACGGACGGGTTTACGGCGTGTCCTGCAGCCCCACACCGCCCCGCCCAAC
CCGCAGCAATCCTGCTGTTGCTGTTGCTGTTGCTGTTGCTGTTGCTGTTGCTGTCGCCTC
TGCAGGTGCAGGGCTGCAAGCCCTGCCAAAACACCTACGTCACCCAGCCTGCAATCACCA
GCAGGGCGAGGATCGCCAGCCACAGCAGCAGCATCCGCCACACCAGGCTCATCGCATCAC
GCAGGTCCGGCAACCGCTGCCACACCGGCAACAGCCCCGCCTCGGTGTAGTCGTGCGCAT
CCTCGCGCAGTTCGGCGTTGACGCTGGCCCGCGCCACCGCACCCAGGAACCCGGTGTTGC
CGGTCAGGCGCTCGCCATGGGCCTGGCGCCACGCCTTCCACGCCGTATCGAAGTTGCCCA
CCAGCGCCATCGAGAACGCCATCAGCTGTGCCACCGGCCACTCAATCCAGCCCAGCAGCC
GCTGCGCCAGCGCCAGCGGCTCCACCGGCACGCGGGCACGCATCGGGCTTTCCGCCATCA
GCGCCAGCAACCGGTAACCGAGCGCGCCAGCCGGGCCCAGCAACAGGAACCAGAACAGCA
CCGCGAACCAGCGCCGCAGTGCGTTGAGCACCGTCGCCTCGACCAGTGACGGAATGTCCT
CGCGCAGGCTGCCGCCGGCAGACTGCAGGTTGCGCACTGCAGCCTGCCGCGTCGCCGCAT
CATCGGCATCGATGATGGCCTCGATATCGCGGTCCAGGTCACGCGGGCCCCAGCACCAGG
CCAGCACCGCCACGCCCAGCAGCAGCGACGGCAGGCCGAACAGCACCCCGCGCAACAGCC
ACGCCAGCAGCGCCATCAGCAACAGCGGCGGCAGCAGGGCCAAGGCAACGCCGGCCGGTC
CCTGCCAGGCCTTGCCACCACGCGCATCCAGCCAGCCCAGCCAACGCCGGAAACCGTCGA
AACGGCGCAGCGAGGCAGCAGCGGCCGGAGCAACATGGCCCAGGGCCAGTGCCACCAGCA
CGGCGGCCAGAGTGGTGAACATGGCGGGTCTCCCTACGAAACAGAACGCTCGGCGCCGCT
ACCTTACCTGTCGCAGCGGCGCCCTCAGCGGTGAACCGGACTGTAACCCGTGCCGTGTTC
AGGTGGCGGCAATGCAATCGCCCCAGCCGGCCCCTCTCAGCCCTTCTGCTGCCGGTACCA
GTGCTCGATCAGGCCGCGCGAAATCGAGATCGGCGGCGACAGGCGGATGCCCTGGCCATC
GTCCTCCACATCGCGCGCCAGTGCCGCGCCGACCTCGTCGGCACTGAACCAGCGCGCGTC
TTCCAGCTCGCCGTCCACGGTCGGCAGGTCATCCTGCGCCTGCGCCCTGAAGCCGACCAT
CAGTGCGCCCGGGAACGGCCACGGCTGCGAGCCCAGATACTGGCAAGCGGTCACCCGCAC
CTTGCTCTCTTCGTGGACTTCGCGTACCACGGTCTGCTCGAAGGTCTCGCCCGGTTCGAC
GAAGCCGGCCAGCACCGAGTAGCGACGTGGCGCCCAGTTCGACTGGCGGCCGAGCAGCAG
GCGGCCCTGGTTTTCAACCGCCACGATCACAGCGGGGTCGACACGCGGATAGTGCTCGGT
GGAACACTGCGCGCAACGCCCCACGAAGCCGCCACGGGCAAACGCCACGGCACCACCGCA
TACCCCGCAGAAACGGGTGCGCGAGTGCCAGTAGGACATGCCACGTGCGTAGCTGAAAGC
GGTCGCATCAGCCACCGACCACAGCAGGGCGGCCTGGCGCAGGTCGAGGCGACGTGGTGC
GGTGACGGTGACGCTGGCGGCTTCAACCGAGAACCACGCTTGTTCCCCGCGCAGGCCGAG
GAAGATCGCGGAGCCGGGACCGCCGCCGATGTCGGCGCCGGTCAGCGCCAGCGGCTGGTC
GTCATCGCCGGTGAAGGCGCTGCCGTCCTGATCGAGCACCAGAATGTGCGCGCCCGGCCA
CAGGCGCGCCAGTGCATCGGCATCTTCGCGCAGGGCATCGGCGCGCTCCAGCGGTTCGCC
CACGAAGGCGAAACCGGAAAGCGGCGAAGGAGTATTGGGCATCCTGCAAGCGTGCCGCCA
ATCGATGCGGGTGGCAAGCCGCGGGCTTTGCCGAAGCCATCTGTGGGTGTGGAGCTTGTG
CTCCACACACCTTGTCGCGCGGGACGCAGGCCCCGCGCCCCGCCTACATGCTGAAGCTGC
TGCCGCAGCCGCAGGTGGTCTTTGCGTTCGGGTTGCGGATCACGAACTGTGCACCGGTCA
GGCTCTCGGTGTAGTCCACCTCGGCGCCCATCAGGTACTGCAGGCTCAACGGGTCGACCA
GCAGGGTCACCCCGCTGGTCTGTACCGCCAGATCGTCCTCGGCACGGTTCTCGTCGAACT
CGAACCCGTACTGGAAGCCCGAACAGCCACCACCTTCGATGTACACGCGCAGGGCCAGGT
CGGGGTTGCCCTCTTCCTGGATCAGGGATTTGACCTTGGCGGCCGCCGACTCGGTGAAGT
TCAGCGGGCGCTCCAGCGACTGGTAATCGGGCGCGGCGGCCGGGGTGGCGCCGGGCAGGG
AGACTAGCGTGCTCATGGTGTCAGCATGGGGGTGCCGACGATGGCTTTCAAGCCATCGCC
TCGGCCAGCTTGCGGCGCGCGGCGGTGTCACCCTTGCCGCCATTGGCCTCATCAGCTTCC
GGGGCCGGCAGGGCGGCCATCGGGGCGCTGGCATGGATCAGGCGGCCGTTCAGCTGGGCG
CCCGCATTCATCTCCACCACCTGGTAATGGACGTTGCCGTTGACCCGCGCGCTCGGGGTC
AGTTCGACTTTCTCGCTGGCGTGCACGTCGCCGTCCAGGCGGCCACTGATGACCACCACC
TGGGCACGGATCTCGCCCTCGATCACGCCATGCTCGGCGACCGTCAGGGTCGCGCCACTG
GCGCCTTCGGCGGCGATCACCTTGCCATGGATGCGGCCTTCCACGTACAGGCCACCACTG
AATTCCACATCACCGCGGATCACCACCTGGTTGCCGATCAGGGCATCCACCACCAGCTGG
CCTTCACGGTTGGATTTGCTGCTTCCGAACATCTGCCTACTCCCCTTTGCTGGCCGGCGC
ACCGGCCTGTTTCCAGTCGAATACCTGGGTGGTACCCCCCGTACCACTCCCCAATGTCAC
CCGCACGCGTTGCGGGGTGAAGTCAGCCGGCAGCATCACGCTGCCGGTGAGCTGCTGGAA
GTACCGGAACGAGTAATCCTGTCCCGGTACCTTGCTGCGCTGGTGCAGATCATCCCAGCT
GATCGTGGCCAGCTTGCCGTTCTTGACGCCTTCCACGGTGAAGCGCATCTGCCCCTGGCT
GATGGCGCCGCGGTTGAGGTTCTGGGTCAGCACCGCGGTGTACTGCCAGGTGCCGGCCGC
TTCCGGGCTGAACTCGATCGAATGGGTGTTCAGGCCCTTGCGCTGGCTGGTCGAACCCAC
CAGGCGCTCATAGAAGGCAACGTCGGCACGCAGGCCGGCGATTTCCTCATCGCGCTCGGC
CAGCGAGGACTGCACCTCGGTGTTGGCGGCGCGGCTGATGCGGTCGGAGGCTTCCAGCGT
GGCCTGCTTCTGGCGCAGTTCGGTCAGCTGCGCCTGCAGCGTCTCGGCACGCTTCTCGGC
GGCCTGCAGGCGCTGGCCCTGCGCATCGCGCGGGGTGGCCATCCAGCAGCCGCCGAGCAC
CGCCAGCACCAGGCTGAGCAGCCAGATGCCGCCGATCACCAGCAGGCGGCGGCGGTCGGC
CGGCGGTTGCGGCGCGCCGGGCAGGCGGACCTGCACGCGCATGGGAGGACGGTTGGTCAT
GGGTGGATTCCGGGGCATCGCGAGGGCGACACCGGTACGGCCCCTGTGGCAAACGACGGG
CTAGTGTATGACAGGACGGGTGGGTTTCCTGCGCAGTGGCGAGCCACGGTCTGTGGCGTT
CAGGCATGCCATCGTCGATAGTGTGGTCCCCTGCACAGTTCCGTCGCCGGAGCATCGCCA
TGACCGAAGCCCACCTGTTCGTGATCGGCATCCTGCTGGCCTGGCTGGCCGGGATCCGCG
TCTACCTCACCGTATTCGGTGTCGGCCTGGCCGGCCTGCTCGGCTGGGTCGACCTGCCAC
CGGCTCTGCAGGCCACTGAATCGTGGTGGGTGCTGGGCACCTCGGCGGCGCTGGCGGTGA
CCGAATTCTTCGCCGACAAGATTCCCGGCGTCGACTCGGCGTGGGATCTGGTGCAGACCC
TGGCACGTGTACCCGCAGGTGCCTTCCTTGCCGCAGCCACGCTGTCGCCGGATGGGCAGC
TGGGCACCGGCGCACTTGCTGCCGGTGCAGGTGTCGCGCTGGCCAGCCACGGCCTGAAGG
CAGGCACCCGCGCCCTGCTCAATACCTCGCCCGAGCCTGCCAGCAACTGGGTGGCCTCCG
CCGCCGAGGACACCGTGGTGGTCGGTGGCCTGGCCCTGGCCCTGGCACACCCGTGGATCG
CGCTGATCGTGGTGCTGGCCTGCAGCCTGGCGGGTGCGCTGCTGGTGTGGCTGGTCTGGC
GCACCCTGTGGAAGGGCGTGCGCTGGCTGGCACGCAGTGCGTCGCCCGACAGTCCACGCC
AGCCCGGCACCGGTTGATCGCCGGGCTTGTCGCATAATGGACGCGAACACCAGGAGCACC
GATGGCCGCAAACGAATCCCCCGCGGGCGCCCGCCCGGGACGCGCTGAAACCCCTCCGGC
CGATCATTGGCAACGCTGGACCGCTGAACCGGCGAGCGCCGTCGCCGCAGCGCCGGCAGC
GGTTCCGCCGCTGGCCGCCTCCGACGCACCCGCATCGATCGGCAGCGCACCGCCGCCGCT
GCCCGGCCCATCCCTGCTGGCCGAGGCCGGCGGCAATGACCCGGCACCGCTGCACTCCGA
TTCACCCTACCGCGTGCTGATCGTCGAGGATGATCGCGCCCAGGCACTGTTCGCACAGAG
CGTGCTGCATGGCGCCGGCATGCAGGCGATCGTGCACAGCGATGCCGACGGTGCGCTGCA
GGCGATCAAGGAACATCGCCCCGACCTGATCCTGATGGACCTGCACCTGCCCGGTCTGGA
CGGCATGCGCCTGACCGCGCTGATCCGCCAGCAGCCCGGCCTGCAGCTGCTGCCCATCGT
GTTCCTCAGCGGCGACCCGGACCCGGAACGCCAGTTCGAGGTGCTCGACAGTGGCGCCGA
CGACTACCTGAGCAAGCCGATCCGACCGCGCCACCTGATCGCTGCCGTGGCCAACCGCAT
CCGCCGCGCGCGGGCGCAGGCCGCAACCCTGCCCGGCGTATCCGGCACCCCGGCCACCAG
CAATCCGGAAACCGGGCTGCCGACGCGGCATCACGTGTTGCAGCAGCTCAACGCCGCGCT
CGCCCACCGCGACCAGGGCGGCGTGCTGTTCGTCGAGATATCCAGCGCACTGGGCCTGCG
CGAGCGCTATGGCTATGCCGCCTTCGAGCGCCTGATGGTGCAGGCCGGGCAACGCCTGGC
AGAAGCCGGCCACCCGCACCTGCTGGCGCGCCTGAACGACAACAGCTTCCTGCTGCTTGC
GCGCAATGTCAGCGAGGACAGCCTGGAAGGCATTGCCGCTGCGCTGCGCGAGCAGTTGTC
GGCGCGGGCCTTCGTGATCCGCGATGACGAATCGGTGCATCTGCGGGGCGTGGTCGGCTA
TGCACCGCTGTCGCCGGGCTTCGACGATGCCAACAGCGCGCTGGAGGCAGTCGAGCGCAC
CACCCTGCAGGCACGGTTGCTCAGCGCCGGCGTGGCCGGCCACGTGCACCGCGACGTGAC
CAGCGAGCAGGAACACCTGGCACTGCTGGAAGGCCAGCTTGAGCTGGCCTACCAGCCGAT
CGCCGCCGTCGCCGGCGGCAACACCGCGCAGTACCAGCTGCTGCTGCGCCTTCGCCAGGC
CGACGGTACGCTGCTGGCGGCAGGCCAGGTGATTCCTGCCGCAGAGGCTGCCGGGCGCAT
CGCCGATCTCGACCAGCAGGTGATGGACCATGCACTGGGCCTTCTCGACCTTTACCGGCA
CGCGACGCAACCACTGAACCTGTTCGTTTCGCAGTCGCTGCGCACCCTGCAACGCGATGC
GTTCGCGGATTGGCTGCTGGAATCGCTGCAGCAGCGCGACCTGCCCGGCAGCGCGCTGGT
GATCGACGTCCGCCTGCCCGACGCGCTGATCCATACCGTGCCGCTACAGCAGTTCTGCCA
GCGCATGGCCGGCGCCGGCGTGCGCTTCTGCCTGAGCCAGTTCGAACCCGGGGGCGAAGC
CGATGCGCTGCTGACCCAGCTGCCGTTGTCGTTCGTGCGCATGGCCGCGCGCTTCTCCAG
CAGTCATTCCAATCCGGCCACGCGCGAAGAGCTGCGCCGGGCAATCGAGCGGGCGCACGC
CGCCGGGCAGCAGATCATCGGCCAGCAGATCGAAGATCCGCAGGCCGCCGCCGCGATGTG
GGTGGGCGGTGTCGACTACATCCCGGGCAACATGGTGCAGTCGGCCGGCAGCGATCTGAA
CTTCGACTTCCACAACGCGGTGCTCTGACGTGCCGATGTGGGTCGCGCTGCTGGTTGCCC
TTGCTGCGGCCTCCATCACCGCGCTGCTGTTGGGCCTGCGGCTGCGCGCGCGCAACCGGG
CACTGGCCCAGCTGCAACGCGAGCGCAGCCTGCTGGCCGCCGAACGTGACCAGCTGCGCC
GCACCACCGAACGACAGGGGCAGCTGGAACAGCAGCTGCTGCAGGCCAAGCAGGCCGCCG
AGGCGGCGGTGCTGGCCAAGGGTGAGTTCCTGGCCACGATGAGCCACGAGATCCGTACGC
CGCTCAACGGCATCCTGCCGATGCTGGAGCTGATCGCACGCGGCCCGCTGGGCGAGGACC
AGCGGCAGATGCTGGCCACCGCCTCGGCCAGCTCGCAGCAGCTGCTGCGCATCGTCGACG
ACATCCTCGACTACTCGCGGCTGGAAGCGCAGGCGCTGGAACTGGAGATCACCAGCTTCA
ACCTGCGCGACCTGCTCGATGGCGTGGTGCAGCTGATGCAGCGCGCCGCCGACGCCAAGG
GCCTGTCGCTGGGGCTGCAGCTGGACCCGTCGGTGCGCCTGCCGGTGCGTGGCGATCCGG
TACGCCTGCGCCAGGTGTTGAGCAACCTGCTGGCCAACGCGATCAAGTTCACCGCGCGCG
GCCAGGTACAGCTGCGCGTGCAGCGCCTGGGCGAAGGTCCCGCACAGCACCAGCTGCGCT
TCGAGATCATCGACACCGGCATCGGCATCGACGAGGCACTGCAGGCGCGCCTGTTCCAGT
CCTTCAGCCAGGCCGATGCCTCAACGACCCGCATCTACGGTGGCACCGGCCTGGGCCTGG
CGATCTGCAAGCGCATCATCGACCTGATGCACGGACGCATCGGCGTGCAGTCCACGCCCG
GCCAGGGCGCCACGTTCTGGTTCGAGATCCCGTTGTTGAAGGTGCCCGGCGACCTGCCGG
CCATGGCGCGCACGCCAGACTCGCTGCTGCTGTTCAGTAGCGATGCCATCCTGCAGGCAC
GCATCGAGCGCATCGCGGCCCATCATGGACTGCTGGTGCACGCCCTGGCGCAGTTCGATG
CCGTGGTCGAGCGCCTGCGCGCGGTGCCGAGGCCGGGGCAACCGGCACCGGCGTGGCTGC
TGGTCGATGCACGTGCGCGCCGCATCGGTGAAGCGACGCTGCAACAGGCGTTGGCCGAAC
GTGGCGAAGACGACGGGCTGCAGGTGCTGTGGCTGCAGGACGATGCCCTTCCGCCACGCC
CACGCCAGCGGCAGCTACCCTCGCATTTCGACGACGCTGGGCTGCATGCACTGCTGGCTG
CACCGGTTGCGCATGCGCGCCCTGCCGCGCTGCTGGCCAACGCCGGACAGGGCCAGCCCA
CGCTGCCGCCGCTGCACCTGCGCGTGCTGCTGGTGGAGGACAACACGGTCAACCGCATGG
TGGCCGAGCAGCTGCTGCGCGTGTTCCAGTGCGAAGTGCGCAACGCCGCCGATGGCGAGC
AAGCGTTGCTTGCCCTGCGCGAAGGCGACGTGGATGTGGTGCTGATGGATTGCCAGATGC
CGGTGCTGGACGGCTATGCCGCCACCCGCCGCTGGCGCGCCGAGGAAGTGGAAAACGGGC
GCCCGCGCCTGCCGATCATCGCGATGACCGCCAATGCCATGGCCGGTGACCGCGAGCGCT
GCCTGCAGGCCGGCATGGACGACTATCTGTCCAAGCCGATTGCACGCGGCACCCTGCATG
CGCTGCTGCAGCGCTGGGGCGGCGGCAAAGCCGCATCACCTGTACGGCCTTCGATAGAGC
CGAGCCATGCCCGGCTGACGGCCGATAGCCGTCGCGCTCCATCAGCCGAGCATGGCTCGG
CTCTGCAGGACGATGACAGCCGAGTCGGCTCCAAGCCGCAGCCGGTGCTGGACCGCGACG
TGCTGGACGAACTGCATGCAGTGATCGGGGAGAGCGCCATCCAGATCGTCTCGGTGTTCC
TGGAGGATGCGCCGGCAATGGTGCAGCAGCTGCAGCAGGCCGCGCAGAACGGCGACGAGC
CTCGCCTGCAGGCCGTCGCGCACAGCCTCAAGTCATCCAGCGCGAACGTGGGCGCACTGT
CGCTGTCGTCAGTCGCGCAGCGCATCGAGCACGAAGCCCGCAGCGGCAGCCTGCAGCGCC
CCGCAGTAGCGGTGGCGCTGCTGGTTGCGGAATTCGCCCGAGCGCGCGTAGCGCTGACGG
GCTACCTGGCACAGCATCGCGCCGGCCAGGCCGGCTGACTCACTCTTCCAGCTTGCTCAG
CAGGTACTTCGGTTCACCGATGCGCTCGATCAGGTCGAGCTGGGTTTCCAGCCAGTCGAT
GTGCTCTTCTTCCGAATCGAGGATCTTCACGAACAGCTGGCGGCTGACGTAGTCGCCGAC
CGAATCGGCATACGCCACGGCCTCGCGCAGGGTGACCACGCCATCGCGTTCCAACGACAG
GTCACACTGCAGGATCTCGGTCGGGTTCTCACCAATGCGCAGCTTGCCCAGCGCCTGGAA
GTTCGGCAGGCCTTCGAGGAACAGGATGCGGTCGGCGAGCATGTCGGCATGCTTCATCTC
GTCGATCGACTCCTTGTACTCGTGTTCGGCCAGTTCCTTGATGCCCCAGTTCTTCAGCAT
CTTGGCATGCAGGAAGTACTGGTTGATCGCGGTCAGCTCGTTGTAGAGGACCTTGTTGAG
GAATTCGATGACCTTGGTGTCGCCCTTCATGGGGATGCTCCTGCACGCTGAAAACGCAGG
CACTTTAACGCCTTGCCTGCAGCCGTGAAGGAACGCGAATCGTGCGCATTGGCCTGTGCG
GCCGCACGTGAAGAATGCGAAAGCGCGCCGTCAACGCGCCGCCAAGAGACGATCAAGCGA
CCTGGGCCAGACCCAATACCGGCAGCGGCAGATCGTGGGTGGCACGCGCCTTGGCCAGCA
GATCGCCGGCCATGTCCAGGCAGGAACCGCAGGTAGCGCCACAGCCGGTACGCATGGTCA
GTTCGGCCACCGTACTGACGCCATGGCTGGCGGCTTCGCGGATCTGGTGGTCGGTGACTC
CGTTGCAGATGCAGACGTACACAGGCGTGAACCGGGCTGGCAGGCCAGAAGCGGCCTGTT
GGCTATTCCAATGGAAACGAGAATGGTTGTCAATCAGAGACCTGAACCATTCTCGATACC
GTTCAGCCCGTCAGCTGGCCGGGCCATCGCCCGTGGCCTTCTTCGGCCAGTAGCCGCGGG
TCCGAGGGCGCTTGCGTGGGCGGTCGTGCCCGGCGTTATGGCCAGGCATCCAGGCTTCGG
CGGCGCTCTTGGGCATGGCGGTAACCCCCTGCCCGGCCACCCCGCGGGCCAGCGGCGCCA
GATGTCGCAACGCACGCGCATAGACGCCACGCTTGAACATCACCACATGCTCCACCGGGT
ACCAGAAGTCCACCCAGCGCCAGTGGTCGAACTCGGGCGAGTCGGTGTGGTCCAGCTTCA
CGTGGGATTCGTCGCCGGTCAGGCGCAGCAGGAACCAGACCTGCTTCTGGCCGATGCAGA
CCTGCCGCTCATTGCGGCGGATGGCCCGCGCCGGCAGCTTGTAGCGCAGCCAGCCGGGCG
TCGCCCCGAGCACTTCCACATGCTCGGGCAGCAGGCCGGTCTCTTCCTGCAGTTCACGAT
ACATGGCCTCGACAGGCGTCTCGTCGGTGTTCATGCCACCCTGCGGGAACTGCCAGCCGT
CCCGGCGCACGCGTCGTGCCCAGAACACCTGGCCGTCCTGCCGCATCAGCACGATGCCGA
CGTTCGGTCGATAGCCGTCCGGATCGATCACGATGCGGACTCCTAAGAAAATCTACTGGC
CGGGACTATCCCATGCCCTCTGTCGGCCCACAAGCACGACACAAAAGTGTTGACAGGGGC
GGTACACATCCGCAGAATAGCGGGCTCACCAAGGCTATGTAGCTCAGCCGGTTAGAGCAC
AGCACTCATAATGCTGGGGTCGGTGGTTCGAGTCCACCCATAGCCACCACACTGAAAATC
AAGTTGTTTTTCAGCGTGAAAAGTGAGAAAATAGTTGCACGTTTTGCCCCGTCGCCAAGC
GGTAAGGCACCTGACTCTGACTCAGGCATTCGGTGGTTCGAATCCATCCGGGGCAGCCAA
ATTAAAAGCAAAAGGCCAGATCGAAAGATCTGGCCTTTTGCTTTTAATCTGGTCGCGCAT
TCCACCTTGTCCCCGCGCCTGTCGGCACACCCCCTTGAACAACAAGGGGGCTCTTCTCCA
GAAAGAACCCCAGGGTCGGATCCTTTTCCGCAGGGAAAGGCCCTGACCCCACCCTCCCGA
CACGCGAGACCACGGGTAGTGTCGGCCGCTGGCCGGCAACCAGGAAATCCATGACCCCGG
AACGACAAAAGCCCGGCCGAAGCCGGGCTTTTGCTTTTCCATCCAGCGAACTCCCGAAGG
AGCCCAACCAGGCGCGGTAAATCAGCGCTTGGAGAACTGGGTGGCGCGGCGGGCCTTGTG
CAGACCGACCTTCTTACGCTCGACTTCACGGGCGTCACGGGTCATGAAGCCAGCCTTGCG
CAGCTCGGACTTCAGGGTTTCGTCGTACTCGACCAGAGCACGGGCGATGCCCAGACGGAT
CGCACCGGCCTGGCCGGTGGTGCCACCGCCAGCGGCGGTGACCAGGATGTCGAAGCTCTC
GGTGTTCTTGGTCAGCTCGAGCGGCTGGCGCACGATCATGCGCGCGGTCTCACGACCGAA
GAACTCGTCCAGCGGACGGCCATTGACGGTGATGTTGCCCGAACCCTTGCGCAGGAACAC
GCGAGCGGTGGAGGACTTGCGGCGGCCAGTGCCGTAGTTTTGAGTGATAGCCATGATTAG
ATATCCAGAACCTGCGGCTGCTGTGCGGCGTGCGGATGCTCAGTGCCAGCGTAGACCTTG
AGCTTGCGGTACATCTGGCGACCCAGCGGGCCCTTCGGCAGCATGCCCTTGACGGCGATC
TCGATCACGCGCTCCGGGTGGCGCTCCAGCGCCTGGGCCAGGGACTCGGTCTTCAGGTTG
CCGATGTAACCGGTGAAACGGTGATACATCTTGTCCTGCAGCTTCTTGCCGGTGACGGCA
ATCTTTTCTGCATTGATGACGACCAGGTAGTCGCCGGTATCAACGTGCGGGGTGTAGACC
GGCTTGTGCTTGCCACGCAGACGGCGGGCCAGCTCGGTGGCGAGACGGCCCAGGGTCTTG
CCCTCGGCGTCGACGAGGTACCAGTCGCGCTGGACGGTCTCGTTCTTGGCAGTGAAAGTG
CTCATGAAGAACTCTAGGTTAGGTCGGGCTCATTGCGGCGAAAGGCTCGCCGGAACTCTG
CCACGCGTTGTGAAAAGGTGAAGCGTAAGAGGCGGGATTGTACTCATCCTGCCGCGGGAG
CGCAACCCGTCCCCTGGGCCGGGTTGGCAGGGGCGCGGGGCCGGGCGAGAATCGGGGGGT
CTTCCGCTCCACCGCGTACTGCCATGACCGTGCTCCGCCACACCACTCCGCTGGACCACC
TGCTGACCGAGGCGCAGCGCGCCCTGGACACAGTGTTCGGCAATCCGCCGGCGGCCCGCC
CCTACCCCGCCACGGACACCGGCGAGCCCGGCATGGACAGCGCCGAGCGGCGTCATGCCG
CAGGCCTGATGCGGATCAACCACGTCGGCGAGGTCTGCGCGCAGGGCCTGTACTTCGGCC
AGGCCGCCGTGGCGCGCGACCCGGCCACGCGGGAACACCTGCTGGAAGCGGCGCAGGAAG
AAACCGACCACCTGGCCTGGTGCGCCACCCGGCTGGCCGAACTGGACAGCCGTCCGAGCC
TGTTCAACCCGCTCTGGTACGCCGGCAGCTACACCATCGGCACCCTGGCCGGGCTGCGCG
GCGACGGCTGGAACCTGGGCTTCGTGGTCGAGACCGAGCGCCAGGTGGAGGCCCACCTGG
ACGAGCACCTGGTCGACCTGCCGGCCGGCGACCTGCGCAGCCGCGCGGTCATCGCGGTGA
TGAAGGAAGACGAGGCCCGCCATGCGGACCACGCCGAGCAGGCCGGCGCTCGCCGCCTGC
CGTTCCCGATCCCGGGCGTGATGGCACTGGCCTCCAGGGTGATGAAGACCATCGCCTACC
GCATTTGAAGGGTCGCCCGCACCAACGGTGCGGGCCTACCAGGAGGTGCGGGGGGGGGGG
GCCGACGGTGGGGCCCGACCGTTGGTCGGGCCATCAATCAGTTCGGCGAGACCAGCTTCA
GGCCGATCACACCAGCCACGATCAGGCCCACGCAGGCCAGGCGGGCCGGCGATGCGCTGT
CGTTGAACAGGTAGATGCCCAGCACCGCCACGCCCATGGCACCGATACCGGTCCAGATCG
CGTAGGCCGTGCCGACCGGGATGCTCTTCATCGCCTGGCTCATCAGGTACAGGCTGATCA
GCGCGGATACCACCGTGGCAGCGGTGGGCAGGGGTTTGCTGAAGCCTTCGGAGTACTTCA
TTCCGAGGGCGAAACCGATCTCGAACAGGCCGGCCAGCAGCAGGTAGATCCAGGGCATGG
GTGGGGGCTCCTTACCTTTTTTGAAAAAAACGAAACGGCCCGGTGTTTTCACACCGGGCC
GTGGGTCGGTACATCACCGTGGAACTGTAACGCGTGCGGGGGCACTGGTTCCACGGGGCG
GGTCGTCCCGCCTGGGTGGCGATGCCTGCGGGCATCGCACATGGTGCTTACTCGGACAGG
TTGCGGCCGTGGAACAGCTCTTCGATCTCGCGCTTGAGCAGCGCTTCGATCTTCATGCGT
TCCTTGAACGACAGGTTCTTGGCCTTTTCCTCGAACAGGTACTGGTCCAGGTCGAAGTCC
TTCAGGTGCATCTTCGTGTGGAAGATGTTTTCCTGGTAGACGTTGACGTCGAACATCTCG
TAACGCGACTTGATGTTCTTGGCCAGGAAGTTCTGGATCGAGTTGATCTTGTGGTCGATG
AAGTGCTTCTTGCCCTTCACATCGCGGGTGAAGCCACGGACGCGGTAGTCCATGATCACG
ATGTCCGACTCAAGGCTCTCGATCAGGTAGTTCAGGGCCTTCAGCGGGGAAATGACGCCA
CAGGTGGCCACGTCGATGTCCGCGCGGAACGTCGCGATACCTTCCTGCGGATGGGTTTCC
GGGTAGGTGTGGACAGTGATGTGGCTCTTGTCCATGTGCGCGACCACGGCGTCGGAGATC
AGCTCCTTGCCGGCCAGCTTCTTGTCGATCACCGGTTCTTCGGAGATCAGGATGGTCACC
GAGGCACCCTGCGGGTCGTAGTCCTGGCGGGCCACGTTCAGGATGTTGGCGCCGATGATC
TCGGCGACATCGGTCAAGATTTGAGTCAGCCTGTCGGCGTTGTACTCTTCATCGATGTAT
TCAATGTAACGCTGACGCTCCTCTTCGGTGCGCGCGTAACACACGTCATAGATGTTGAAG
CTCAGCGCCTTGGTGAGGTTGTTGAAACCCTGCAGCCTCAGGCGAGGCAACGGCTTGACC
ACGGCGGTCGATTCCTGTGTAAGAAGGGAAAGGGGGAATTATGGGGCAAACTGCCCCCGG
GGGGAACGTGAAGACGCAAGAGTTCTGGCACACTGTTTGCCCTTAACAATTGCGCTGGTT
AAGCTCCGCTATCGACCCCGTGAATCCGTTCATGCGCAGAGGGAGCGCCCCTATCGTGTC
AACCGTGCGCCTAGCTAGCAGTCCACTGGCCTTGGATATCGCCACCATCGATCGTTTCCT
GGCGCACAGCCACCGGCGGCGATATCCCACCCGTACCGACGTCTTCCGACCCGGTGACCC
GGCGGGAACCCTGTATTACGTTGTCAGCGGCTCGGTTTCAATCATGGCCGAGGAAGATGA
CGATCGAGAGCTTGTGCTGGGCTACTTCGGTGCCGGCGAGTTCGTTGGCGAAATGGGCCT
GTTCGTCGAATCGGACCGCCGCGAGGTGATCCTGCGGACCCGTACCGCCTGCGAACTGGC
CGAAATCAGCTACGAGCGCCTGCACCAGCTGTTCCTCGGCCCGCTGTCGGCCGACGCCCC
GCGCCTGCTGTATGCGCTGGGCCAGCAGATCTCCAAGCGCCTGCTCGATACCAGCCGCAA
GGCCAGTCGCCTGGCATTCCTGGATGTTACCGATCGGATCGTGCGCACACTGCACGATCT
GGCGCAGGAACCAGAAGCGATGAGCCATCCGCAGGGCAGCCAGCTGCGCGTGTCACGCCA
GGAACTGGCGCGCCTGGTCGGCTGCTCGCGAGAAATGGCCGGCCGCGTGCTGAAGAAGCT
GCAGACCGACGGCCTGCTGCATGCCCGCGGCAAGACCGTGGTGCTGTACGGCACCCGTTG
ACCGTTGAGCACCCGGTGGGTGCGGACCTTGGTCCGCACTCCTTCGCGCGCTAGGCTCGG
TGCATGGAACTGAGCAGCGAATTCTGGTGGTTCATCCTCATCGGCCTTGGCGCGCAGCTG
GTTGACGGCGCACTGGGCATGGCCTTCGGCCTGGTGTCCTCGTCGGTGATGCTGAGCATG
GGCCTGCCACCGGCGCAGGTCAGCGCCAGCATCCACACCGCTGAAGTGTTCACCACCGGT
GCCTCGGGCGTGTCGCACCTCGCCGCCGGGAATGTCGATAAACGCCTGTTCCTGCGGCTG
GCCCTGCCCGGTGCGGTGGGCGGCGCCCTGGGCGCGTACGTGCTCACCCAGATCCCCGGC
GACATCATCCGCCCCCTCATCTATCTGTACCTGCTGGTGCTGGCGATCATCATCCTGGCG
CGCGCCGCGGGGCGCTGGATGCCCAAGGGCGAGATCCGCCGGGTGCCGGTACTGGGCTTC
TTCGCGGGCCTGCTCGACGCCAGCGGCGGTGGCGGCTGGGGACCGATCGCCACGTCCACC
CTGCTCGCCCGTGGCGGCCAGGCGCGCACCACCATCGGTACGGTCAACGCGGCCGAGTTC
GTGGTCACGTTGACGGTGTCAGCGACCTTCCTGTTGTCGATGGGCGTGCAGCACCTGCAG
ATCGTCGCCGGCCTGCTGATCGGCGGCATGATGGCCGCGCCGGTGGCGGCGATCCTGGTC
AAGCGGGTGAAGGAGCGCTGGGTGCTGGTGGCCGTTGGCGTGCTGGTGCTGGGGATCAGC
CTGTTCCAGATCGGCCATGCGGTGTACGGGTACCTGGGGCATTGAGCGTTTGCCGGCCAG
CGGCCGGCACTACCGGGACGGAGGAGGGTAGTGCCGGCCGCTGGCCGGCAGATCCGTCAT
CGTGCGATGGGGTCAGGCCCCGGACGGGATCCGGCCCCGGGCTACGCCTTGTCGCCGCCG
CGGTCCACGCAGCCCCAGTTGAGGATGCGGGTGCCGGCCGGCAGCACGCGGCGGAAGAAG
TCCACCCTGGATCGCTTCGGGTTCACCACCACCGGCGCCTTGGCGGCCAGCAGCAACGGC
AGGTCGGCGGTGCTGTCGGAGTAGGCGATGTCGATATTGCCGTAGCCGCGCTCGCGCAGC
ATGCGCATCTTTTCTTCGTTGTGGCAGTGGCGGGTCGGGCCGACGCCGCCCAGTCGCGGG
CCGACCTCGGTGCCGATCACGGGCACGTCCTGGTGGGCAACGAACGCCAGGATGGCGCGG
GCCAGTTCCGGCGGCGCGCCGGTGGCGACCACTACACGGTCGCCCTTGGCACGGTGCGCG
GCGAATACCTCCAGCGCCTGCGGCAGCAGCTTGGCGCGCATCTGCGCCTCGTTGCGCAGC
ACGTAGGCATCGATCACCTTGTTGAAATCGCGCGCACGGTGCAGGCCGAAGCTGCCGATC
CACACGTAGACCGAAATACCCGTTCGGCGGGTCGGCAGCATCGCCACCAACGGCCCGGCG
ATCGGCGTGACCAGCAGCGCGGCCAGCATGCGCAGCGGGTTGCGCTTGATCAGCGAGGCG
AACAGATGGGTGCCCGAATCGCCGTCGTAGAGGGTGTGGTCGAAATCGAAGACCACCAGC
GGCGCATCGTCGCGCGGCGTCGGATAGTGCGTTGTCATGCCGCGAAGAATAGCTGACGCA
GGCCCTCGCCAGGCTCTTCCACGCGCATGAAGGCCTCGCCGACCAGGAATGCATGGATGC
CGGCATCGCGCATCAGCGCGACGTCCTGCGGGCCGAGGATGCCACTCTCGGTGACCAGCA
GGCGGTCACGCGGCACCGCCTGCTGCATGTCCAGCGTGGTCTGCAGCGACACCTCGAAGG
TGCGCAGGTTGCGGTTGTTGATGCCGATCATCGGCGCCGGCACCTGCAGCGCACGCTCCA
GTTCGTCGATGTCATGCACTTCCACCAGCACGTCCATGCCCAGCGACAGCGACAGCTCGG
ACAACGTGGCCAGCTGGGTATCGTCCAGCGCGGCGACGATCAGCAGGATGCAGTCGGCGC
CCAGCACGCGCGCCTCGTACACCTGGTAGGCGTCGATGACGAAATCCTTGCGCAGCACCG
GCAGCGTGCAGGCTTCGCGGGCCTGCTGCAGATAGGCGTCGGCGCCCTGGAAGAAGTCCA
CGTCGGTCAGCACCGACAGGCAGCTGGCGCCACCGAACTCGTAGCTGACGGCGATGTCGG
CCGGGCGGAAATCCGGGCGGATCACGCCCTTGGAGGGGCTGGCCTTCTTCACCTCGGCAA
TCACCGCCGGGTCGCCATTGGCCACCGCCGCCTGCAGCGCGCGCACGAAGCCACGTACCG
GCGGGGCGCTGGCCACGGCGGCCTGCAGCGCCTCAAGCGGGCGCTGGGCGCGGCGCTGGG
CCACTTCTTCGGCCTTGCGGGCCAGGATCGTCTGCAGGATGTCGCTCATCGTCTTCGGGT
CGGTGCGGGGGGCGGTGAGGACGGCCATTATCGGCCATCGAGAGGGTCAGGCTGAACCGC
GCGCTCAGGCAACCAGCGCGCGGGTGGTCTCCACATACTGCTGCAGGCGCTGGCGGGCGC
TGCCATTGGCGATGGCGGCACGGGCGCGGGCCAGGCCGTCTCCGATGTCGCTGGCCACAC
CAGCCACGTACAGGGCGGCACCGGCATTCAGCGCAACGATGTCCAGCGCCGGGCCCGGCT
CGTTGTCGAGCACGGCGCGCAGCATCTGGATGGACTGTTCCGGGCCGTCCACGCGCAGGT
TGCGGCTGGCCGACATGGCGATGCCGAAGTCCTCCGGGTGGATCTCGTACTCGCGCACCT
TGCCGTCGCGCAGTTCGCCGACCAGGGTGCCGGCGCCCAGCGAGATCTCGTCCATGTTGT
CACGGCCCCAGACCACCATCGCGCGCTCGGTACCCAGTTCGCGCAGCACGCGCGCCTGGA
TGCCGACCAGATCGGGATGGAACACGCCCATCAGTACCGACGGTGCACTGGCCGGGTTGG
TCAGCGGGCCGAGGATGTTGAAGATGGTGCGCACGCCCATCTCGCGGCGCACCGGCGCGA
CGACCTTCATCGACGGGTGATGGATCGGCGCGAACATGAAGCCGATGCCGGTCCGGTCGA
TGGCCGCGGCCACCTGGTCAGGCTGCAGCTCGATCACCGCGCCCAGCGCTTCCAGCGCAT
CGGCACTGCCGGACTTGGACGACACGCTGCGGTTGCCATGCTTGGCCACGCGCGCGCCTG
CAGCAGCAGCGACGAACATCGCGCAGGTGGAGATGTTGAAGGTGTGCGAGCCATCGCCAC
CGGTGCCAACGATATCAACCAGGTTGGAGGTATCGGCCACCGGCACTGGCCGGGCGAATT
CACGCATCACGGTGGCCGCCGCGGCGATTTCGTCCACGGTCTCCTTCTTCACGCGCAGCC
CGGTGAGGATGGCGGCGGTCATCATCGGCGAGACATCGCCGCGCATGATCTGCCGCATCA
GGTCGACCATTTCGTCGAAGAAGATTTCGCGGTGTTCGATGGTGCGATGCAGGGCTTCCT
GGGGGGAGAAGCTCATGGGAATGCTCCTTGGATCAGGCCGCCGGGCGCTGCAGGAAATTG
CGCAGCAGGGCGTGGCCGTGTTCGGTGAGGATGGACTCGGGGTGGAACTGCACGCCTTCC
ACGGGGAACTGGCGGTGGCGCAGGCCCATGATCTCTTCGATCGAGCCGTCGTCGTTCTCG
GTCCAGGCAGTCACTTCCAGGCAGTCCGGCAGACTGTTCTTGTCCACCACCAGCGAGTGG
TAGCGGGTGGCCTGGTAGCGGTCCGGCAGGCCAGCGAACACGCCCTTGCCTTCATGGCGG
ATCGGCGAGGTCTTGCCGTGCATGATGTTGCCGGCACGGATGACCGTGCCGCCGTAGACC
TGGCCGATGCCCTGGTGGCCCAGGCACACGCCGAGGATCGGCGTGGTCGGGCCCAGGCGC
TCGATCAGTTCCAGCGACACGCCCGCTTCGTTGGGCGTGCACGGGCCGGGCGAGATGACG
ATGCGCTCCGGCTTCTGCGCGGCGATCTCGTCCACGCTCATTGCATCGTTGCGCACCACC
TTCACCTCGGCGCCCAGTGTCTGCAGGTACTGCACGAGGTTGTAGGTGAAGCTGTCGTAG
TTGTCGATCATCCACAACATGGTCAGGTTCCGTCGCTTATCAGGAAAATGGCGTACACGT
TTTCGGTGTAGGTGATGGGGCCGGCTTCCACCGACTCGCGCAGGCGCGAGCCCGTGGTCT
CGATGCTGTTCATCGGTGCCTCGGGCGCGGGCGGCGAGGGCGGCGTCACCAGATCCCCAC
TGCTGGGCCAATTGCCCGCCTGCACGCCATAGGCAAAGTTCGGCGCCACATCGGAAATGC
TGTACAGCCCGCGCAGCTGGGTGCCGTAGGCCTTGGCCAGGCCCTGCGCGGACTGGCGGG
TCTGGGCCGCCGCCTCGCCCTTGAGTTCGCGGCGCAGCGCCACTTCGCCCGAGTACATCG
GCGCCACGCTGCTGACCTGCAGGTTCTCGTTGGCCTTCAGCGCCCCCAGCACGTCCTGCA
TCTGCTGGACGCTGGCGAAGCTGGCGCGCAGTTGGCGTGACACGCGGGTGCCGATGAAAA
CCTGCCGATTCTGCTCATAGCGCGTCGCAGGACCGATCCGCAGGTTGTCCGCGCGCACGC
TGCCTTCCACCGCCTTGTGCTGCTTGAACAGTGCCAGCACGCGGGCAACGTTGTCCTGCA
CGCGGCGGCGCGCGGCGTCGGCGTCCATGTCGGTCTCTTCAATGTTCAACTGCAGGCCGA
ACCGGTCCGGCATCACCACGCGACGCGCCTCGCCCTTCACCAGCAGGTGCGGCTGCGACG
GAATGGTATTGGCCTGCGCCCACGCAGACGGGGCCATCGTGGCCAGCAGTGACGACCACA
GCAATGCGCTCAGCAGCTTCATGCGGTACTCCTTGTCTTGAACGGGAACAGCGGAACGAC
CACGGCACAGCGGCCGTGGCAAGGCAGGCTTACAGGCCCTTGGCGGCCTGGGCGACGGCG
CGGAACAACGCGCGGCCCTTGTTCATCGTCTCGTCCCATTCCTTGTCCGGGTCCGAGTCG
TAGACGATGCCGGCGCCGGCCTGCACGTACAGGCGGCCGTCCTTGATCACCGCGGTGCGG
ATCGCGATCGCGGTATCGGCATCACCGTGCCAGCCGATGTAGCCGATGCTGCCTGCGTAG
ACATTGCGCTTGATCGGTTCCAGCTCGCGGATCACTTCCAGCGCGCGGATCTTCGGCGCG
CCGCTGACGGTACCTGCCGGGAACGTGGCACGCAGCACGTCGGCATAGCTCAGGCCCGGC
TGCAGCTGCCCGGTCACTTCGCTGACGATGTGCATGACGTGGCTGTAGCGCTCGATCACG
AACTGCTCGCCCACTTCCACGGTGCCCGCCCTGGACACACGACCGGCATCGTTGCGGCCG
AGGTCGATCAGCATCAGGTGCTCGGCACGTTCCTTCGGATCGGCCAGCAGCTCGGCTTCC
AGCGCCAGATCCTGCTCGGGCGTGGCACCACGCGGGCGGGTGCCGGCGATCGGGCGCACG
GTGACTTCGCCATCCTGAAGGCGCACCAGGATTTCCGGCGAGGAGCCGACCACCTGCAGG
TCGCCGACGTCCAGGAAATACATGTACGGCGACGGATTCAGTGCACGCAGCGCGCGGTAC
ACATCCACCGGGCGCGCCTTGAACGGCACGCTCAGGCGCTGGCTGAGCACCACCTGGAAG
ATGTCACCGGCGCGGATGTATTCCTTGCTGCGCTGGACCGCATCGACGAAGCCTTCGCGG
GTGAAACCGGAGACGAAATCGGATTCATCCAGCACATCGCTGTTGAGCGGTGCCGGATAG
CCGGCGCCCGGCGCGCGCAGCTTGGCAGTCAGTGCATCCAGGCGCGCCTGCGCCTGTTCG
AAGGCGCCGTCGACACGCGGGTCGGCGTGCACGATCAGGTACAGCCGGCCCTTGAGGTTG
TCGAACACGGCCAGCTCGTTGGAATCCAGCAGCAGGATGTCCGGCGTGCCCAGCTCATCG
CGGCCGGCCGGCGGGGCCAGGCGTGGTTCGATGTAGCCGATGCACTCGAAGCCGAACCAG
CCGACCAGGCCACCTGTGAAGCCCGGCAGGCCTTCCAGCTTCGGCACCGAGTGGGCGCTG
CGCAGCGCCTCGACTTCGGCGAACGGGTCGGCCACCTCGCGGGTGTCCACCACCTGGCCG
TCTTCACGCACGGTCAGCGTGTGGCCGTGGAAGGCGTACACGCGGCGCGCCGGCAGGCCG
ATGATCGAGTAACGACCAAAGCGCTCGCCGCCTTCGACGGACTCAAACAGGTAGGTATTG
GGGCCGTCGGCGAGCTTCAGATAGACCGAAAGCGGCGTGTCCAGGTCGGACAGCACTTCG
CGGACGACGGGAATATGGGTGTGGCCTTCAGCGGCCTGCTGCTGAAACTGAGCGTGCGAG
TTCAAGACGACTTTCCTTCCGGGACACAGCGTTATGGGGGCGGACGACGGCAACGGGCCA
CCATCGCCACCAACGGCGTGCGGAAGAAAGGGTATGCGGGGTCGTCAGGCTGGACACCCC
TTGACTGTATCGCAGCTTGGACGGCAGGGGAACCCTGGAAAACTGAACCACGGGACGGGC
GGGGCCAGCCACGGGAACCGACGACGCGGACCGATAGAGTCGACTGTTGGTCGACTTGCG
CGCGTAGCGCGAGGTTTTACGCCGTCGGAACGAGAAGCAGTCGACTAACAGTCGACTCTA
CCTCCCTACCCACCCAGCAACGGGCAGCCAGCCGGAAGATGCATCCGCACCCTGCCCGGC
ACGCACTCGATGCGGAACTGACGGGCCTGTACCGGCTCGCCATCCAGATTGAGGGTCAGC
GGGCGCTCGGATGCGACCTCCAGCCACGGCAGCCGCGCACGCGTGGCCAGCTGTTCCAGC
GCAGCCTGGGTGCCGGACTTCAGCATCTGGCCGAGGGTGGCGGTGACCTCCCCTTCCAGC
TCTGGCAGCACGGTGACATCCAGCAGCCCGTCGTCGATCAGGGCCTGCGGGCACAGCTGC
TGGCCACCGCCGGCCTGGCGGCCATTGCCGATGCCGAGCGCGATGAAGTCGCCTTCCCAC
GCGAAATCCGGGCCGGACAGGCGCGCGGTGATCGGCTCGATGCGGCCCAGCTTGGCGATG
CCGGTGATCACATAGGCCAGCCCGCCCAGCATCTTCTTCAAGCCCGCATCAGTCTCCACC
GTCACCTGCGTGCCGAAGCCACCGCTGGCGAGATTGGCGCACCACCATTGGGTGCCATCG
GCGTTCACGCGCAACAGGTCAATGGCGTGCGGCGTCGCCTGCCCGATCAAGGCGAAGGCC
TCCTTCGGTTCGGTCGGTATGCCAGCCGCAGTCGCGAAATCGTTGGCGGTCCCCATCGGG
ATCAGCGCCAGCGAGGGCAGCGCATCTTCCAGCTCCTCACGATGCGCCAGTGTCTCGGCC
ACCGCACTGAGCGTGCCATCGCCACCGGCGGCTACGATCACATCCACGCCATGGTCGATC
GCCTCGGCGACATAGCGCTCGGCGTCACCGTCCTCCCAGGTCACCCGCACTTCCAGCTGC
ACGCCCTGTCCGCGCCAATGGCCGACGGCGTCGCGCAACTCATCATTGCCGGCGGATTTG
CCGTTGAGGATCAGGCGCCAGCGCGGGGTGGTCATGCAGAGCTTCCAGGGATGCGGTGGC
ACAGGCTAGCAATGCGCTGTTTGCCTGCGGTGAATGTCACGCAGATGTCATTCAGCTACC
GGAGAATGGGAGTCCATAGCAGGGACGACGGATGGAGGCAGGATCAGCCTCCCACGCATG
CAGCGAGGCCACGCCAGTGATTGGCGTGGCTTTTTTTTGGGGTGTGCAGGGAGTGCGAAC
CAAGGTGCGCACCCACCAGGTTGCGGTTCGCTCCCCACCAGGTTGCGGTTCGCTCCCCCC
GGGTTGCGGTTTGCACCCACCCGGTTGGTAGATCCACGCCATGCGTGGATGCACTTCGCT
TCAACCGTTGGCGAAATCGTGCAGCGCCTGGCCCTGCAGCCGGTACACGGTCCACTCGTC
CTGCGGCTTCGCACCGGCAGCGGTGTAGAACTCGATGGCCGGGGTGTTCCAGTCCAGCAC
CGACCATTCGAAGCGACCGCAGCCCTCGGCTACGGCCTGGCGTGCGATGTACTTCAGCAG
TGCCTTGCCGGCGCCCACGCCGCGCTTTTCCTGGCTGACGTAGAGGTCTTCCAGGTAGAT
GCCCTTGCGGCCCAGCCAGGTGGAGTAGTTGTAGAAGTACACCGCATAGCCGATGGCCTC
GCCGTCGGCTTCGCAGATCAACGCGCGCGCCGTGGCATCGGCGCCGAACAGGCTCTCGGC
GATGCCGATCTCATCGGTCTGTACCGAATGCTCGGCCTTCTCGTAGATGGCCAGTTCGCG
GATGAAATGCAGGATCAGGCCAGCATCGGCCACGGTGGCCGGACGGATGTTCAACAGTGC
CATGCGCAGATAAAGGGGACGGAGGGAATTAAACGAGATTAATCCCCTCCGTCCCCTTTT
TGTCAGCGTGCCGCAGCGACGTTCGCGCGCATCTGCGCGATCACGTCCTGGTAGCTGGTC
TTGGCGTTGAAGATGGCCGAGCCGGCGACAAAGGTGTCGGCACCGGCAGCCGCGATCTCG
CCGATGTTGTCGGCCTTCACGCCGCCGTCGATCTCCAGGCGGATGTCCTTGCCGCTGGCA
TCGATCATCTTGCGCACCACCTTCAGCTTGTCCAGCGCCGAGGGGATGAAGGCCTGACCA
CCAAAGCCCGGGTTGACCGACATCAGCAGCACCAGGTCCAGGTCCTCCAGCACCCAGTCG
AGGATGTCCACCGGCGTGGCCGGATTGAGCACGATGCCCGGCTTGCAGCCCAGCGAACGG
ATCAGCTGGATGGTGCGGTGCACGTGGCGGCTCGCCTCCGGGTGGAAGCTGATGTAGGTG
GCACCGGCCTCGGCGAAGTCCGGGATGATGCGGTCCACCGGCTCGACCATCAGGTGCACG
TCGATTGGCGCGGTCACGCCGTGCTTGCGCAGCGCCTGGCAGACCATCGGGCCGATGGTC
AGGTTCGGCACGTAGTGGTTGTCCATCACGTCGAAGTGGACCCAGTCCGCGCCAGCGGCG
AGGACGTTGTCGACTTCCTCGCCGAGGCGGGCGAAGTTGGCGGACAGGATGGAGGGGGCG
ATGAGGCAGTGGGACATGGCCGGGCCTTGCAACGAGGGGAAAGGGGGTCAGCGCTTGCGC
AGGGTCTTGATGCGGTCGTAGGCGGCGTTGATGCGCCGCGACTTCTGCTCGGCCTGCTGC
TGCAGCTCGGGGGCGGCGCCGCCAAGCTTGTCGGGGTGGTACTGCGAGATCAGCTTGCGG
TAGGCGCGCTCGACCTCGGCATCGGTGGCCTCGGAGGTCAGCCCCAGCTCCCGGTACGGG
TTCTCCTTGTTCAGGCGGAACCAGTCCGAATCAAAGGCATGGCCGATCAGCAGGCCGACC
ACCGCCCCGAACAGCGGATTGGGCCGGAACAGCAGGGCGCCGGCGATGAATCCGAGCAGT
TTTCCGTACCAGCGCATGGCGCTCCGGGGTCGACCGACGAAATGGACGCTCATTTTACGT
CACAGCGGGCCCGGACGGCTTTACACTAGGCCGCCCGCTGGTCAGCGGGCCCGCCGGGTC
CGTTGGGCAGCAGCCGTATCGACAACGCCCCAGGAGTGCCCGTGCCAACCACGCTGTTGC
AATCCGATCTCCCCGGCCTGCCCTTGCGCCATCGCGGCAAGGTGCGTGATGTGTTCGATA
TCCCGCGCGAGCGGCTGCCAGCCGGAACCCCGCCGGGCGAGTACCTGCTGATGGTGGCCA
CCGATCGCCTGTCGGCGTTCGACGTGGTCCTGCCCGACCCGATCCCGGGCAAGGGCGAGA
TGCTCTGCCAGGTCTCCAATTTCTGGTTCGCCAAGACCGCGCACCTGATGCCCAACCACC
TGACCGGCATCGACGTGGCCAGCGTGCTGCCCGAAGGCGTGGACCCGGCCCTGTATGCCA
AGCGCGCGGTAGTCACCCGCAAGCTGAAGCCGGTGCCGGTGGAAGCGATCGCCCGCGGCT
ACCTGATCGGCAGCGGTTGGAAGGATTACCAGCGCACCGGCAAGGTCAGCGGCATCGACC
TGCCCGACGGCCTGCGCCAGGCCGAGCAGCTGCCCGAGCCGATCTTCACCCCGTCGACCA
AGGCCGCTGTCGGCGACCATGACGAGAACATCGATTTCGATGCGATGGTGAAGCAGGTCG
GTGCGGAACTGGCCGAGCGCGTGCGCGACGCCACCCTGCGCATCTACAAGTTCGCGGCCG
ATTACGCCCGCGAGCGCGGCATCATCCTGGCCGATACCAAGTTCGAGTTCGGGACCGACG
CCGATGGCCGCCTGTACATCATGGACGAGATGCTGACGCCGGATTCCTCGCGTTACTGGC
CGGCCGACGAGTACGAAGTGGGCACCAGCCCGCCGAGCTACGACAAGCAGTTCGTGCGCG
ATTACCTGGAGACGCTGGACTGGGGCAAGACCGCCCCGGGCCCGACCATCCCGGCCGAGA
TCATCGAGCGCACCCGCGCCAAGTATGCCGAGGCACTGCAGCGCCTGGCCGGGATCAGCG
TCGACTGATGCGCCTGCGCCCCCGGCCGGAAAGGCGGGGGGCGCGTTCGGTAGTGCCGGC
CGCTGGCCGGCAACCTCGCGAACACCTGCAGCCAGGCATGGCCTGGCTCTGGTAGTGCCG
GCCGCTGGCCGGCAACCTCACGAACTCGGCTATGCTCTGGAGTGCCGGCCAGCGGCCGGC
ACTACCGTTGTCCGAGGAAGCAACGCAGCATGCAGACATCCACCGAGCTTGCGCGGCCGA
TCGACCGCTATTTCGCCAGCTACTCCGACGACCACCGCAATGTGATCAACCAGCGCATCC
ACGTGGTGGCGGTCCCGGCGATCCTGTGGTCGGTGGTGGCCCTGCTCTGGTGCCTGCCGC
CGCTGATCACCTGGTTCCAGTACGGCATCTGGTCGGCGTTCGCGATGTTCAGCGCCTGGT
GCTTCTACAACAAACTGTCGCGCCCGCTGGGCATCGGCATGCTCATCCAGTTCTTCGTGT
TCGGCTGCCTGTGCCGCCTGCTGGAGGCCGAAATCGGCCTGCACAACCTGTTCTGGCTGG
CGGTGGGCGTGTTCGTGGTGGCTTGGATCGCGCAGTTCATCGGCCACAAGTTCGAGGGCC
GCAAGCCCAGCTTCCTGACCGACCTGACCTACCTGCTGATCGGCCCGGCCTGGGTGATGG
CCAAGTTCTACCGCAAGCTCGACTGGCGCTACTGACCTGCCCAGGGTCGACGGCGCCCCT
CGTTTCCTGAACGGGCAGATTCCATCACCCGCACTTCACGACGGCCCTGCCAGCCTGCGC
CGGTGATCCGCTCCCCACTTCCCGCCCGTCGACGGCAGCCCCTGTGCGACAGGGCCTGCG
GTCTCCCTGCGTGGGCGTAGGGCGTCCCCCGAGGGCAACCGGGGAGGGACTGCAGGAACG
CGATGTTGCGTCGCAGAAAATATGAATCAGCGGACGTTACATGCAATTGATCGCTGTTCG
ATGGGTTTCAGCGACATTTCGCAGCCTGTTATCCTCCCTGACCTGCTCGTGAATCATGGA
TTCCCTGCATGCTCCCCAGCCTGCCCCTGCTGCTGGCCCTGCCGTTCCTGATGGCAGCGG
CTGTTGCGGCCTTCCCCCGTAGTTCGCGCTCGACTGCTGCCTGGCTGGCGGCGCTGGCGC
CGTTGGGCGGACTGGCCATCCTCGGCTGGCTGACCCCGTCCGTACTCGACGGCCAGGTGG
TGCGGACGATGGTCCCTTGGCTGCCGCAGATCGGCCTGGACTTCACCCTGCGCCTGGACG
GGCTGGCGTGGATGTTCGCCGGGCTGGTGCTGGGCATCGGCGCGCTGGTGGTGCTGTACG
CGCGCTACTACCTGAGCCAGCAGGACAACGCGCACCGCTTCTACTGCTACCTGCTGCTGT
TCATGGGCGCCATGCTGGGCATGGTGCTGTCGGGCAACCTGCTGTTGCTGATGATCTTCT
GGGAAATGACCAGCATCAGCTCGTTCCTGCTGATCGGTTTCTGGTCGCACCGCCAGGACG
CCCGCGAGGGCGCGCGGATGGCGCTGGTGATCACTGGCGGCGGCGGCCTTGCGCTGCTCG
GTGGCGTACTGCTGATCGGGCGCATCGTCGGCAGCTTCGACCTGGACGTGGTGCTGGCCG
CCGGCGAGCAGATCCGCGCCAGCGCGCTGTACCCGTACGCGCTGTTCCTGGTGCTGGCGG
GCATCTTCACCAAGAGCGCGCAGTTCCCGTTCCATTTCTGGCTGCCGCACGCGATGGCCG
CGCCCACTCCGGTCTCTGCCTACCTGCACTCGGCCACCATGGTGAAGGCCGGTGTGTTCC
TGCTGGCGCGCCTGCATCCAGCGCTGGCCGGCAGCGACCTGTTCTTCTACACGGTCAGCG
GCATCGGTGCGATCACCCTGTTGATCGGCGCCTGGAACGCGATCTTCCAGCACGATCTGA
AAGGCCTGCTGGCTTATTCGACCATTTCCCATCTGGGCCTGATCACCCTGCTGTTCGGCC
TGTCCACGCCGATGGCGGTGGTGGCCGGTGTGTTCCACATCCTCAACCACGCCACCTTCA
AGGCCTCGCTGTTCATGGCCGCCGGCATCATCGACCATGAGACCGGCACCCGCGACATGC
GCAAGCTGGGCGGCCTGCGCAGGCTGATGCCGTTCACCAGCGCGCTGGCGATCATCGCCT
CGCTGGCGATGGCCGGCATCCCGCTGCTCAACGGCTTCCTGTCCAAGGAAATGCTGTTTG
CCGAGGCGATCACGGCCGGAGGCCCGGGAATCATGCGCACGGCGGTGTCGATCGCCGCAT
TGCTGGCTGGCGTATTCGGGGTGGCCTACAGCCTGCGCTTCGTGCACGACACCTTCTTTG
GCCCCGGCCCGCACGACCTGGATCGCGTGCCGCATGAGCCGCCGCGCTGGATGAAGGTAC
CGGTGGAACTGCTGGTGGTGATCTGCGTGGCAGTTGGCATCGCCCCGGCACTGACCGTGG
CACCGGTGCTGCATGCCGCTGCGGCGTCGATCCTCGGCAGCGCCATGCCCGAGTACAGTC
TGGCGGTATGGCACGGCTTCAACCTGCCGCTGGCGATGAGCGCGATCGGCGTGATCGGCG
GCGTGGCGCTGTACTTCGGCCTGCGCAAGCTGATCAACCTGCATGCCGTGACCAACGTCA
GCACTGGCCGCAATGTGTTCCATGCACAGCTGGATGCCGTGTCCGCACTGGCCATGCGCC
TGACCAACGGCATCGCCAACGGCAGCCTGCAGCGCATGCTGCTGGGCCTGGTGCTGGTGG
CGATCGCAGTTGCCGCCGCGCCATTCGTGGCAGATCCGGCGTCGCCAAACTGGACCGCGC
CGCAGCCGATGCCGCTGCTGGGCTGGGCGCTGTGGCTGGTGATGATGGCCTGCGCGGTGG
CCACCCTGCGCATCTACAAGCAGCGCCTGCTGGCGGTGCTGCTGGTCGGCGGCGTCGGCC
TGATGGTGGCGCTGACCTTCGTGTTCCTGTCCGCACCCGACCTGGCCCTGACCCAGCTGC
TCGTGGAGATGGTGACCCTGGTGCTGATGCTGCTGGGCATGAACTACCTGCCCGCGCAGT
CCGGGCCGGAACGTCCGCGCTGGCGCAAGCGCCGCGATGCGGTGATCGCGATCATCGCCG
GCGCCGGGCTGGGTGCGCTGGCCTATTCGGCGATGACCCTGCCGCCGAACACCATGGCCG
GCGAACTGCTCGCCCGTGCGTTGCCCGAGGCCTACGGCCAGAACGTGGTCAACGTGATCC
TGGTCGACTTCCGCGGCTTCGATACCTTCGGCGAGATCACCGTGTTCGGCATCGCCGCGC
TGGTGGTGCACGCACTGCTGCGGCGCACGCGGATGGCACCGGAACAGATCATGCCCGGCC
CGCCGATCAAGCTGCCGGTGCCGGCCGACCTGGCGCAGATCATGTTCCCGCTGACGCTGA
CCGTGTCGATCTTCCTGTTCCTGCGCGGCCACAACGCGCCCGGTGGTGGCTTCATCGCCG
GCCTGGTGCTGGCGGTGCCGCTGCTGATCCAGTACGTGATCCAGGGCACCGCGTCGGTGG
AATCGCGCTTCGGCTTCGACTACATCCGCTGCATCGGCATGGGCCTGCTGATCGCCCTGC
TCAGCGGCAGCGCCTCGATGCTGTTCGGCGTGCCGTTCCTGACCAGTGGCCACCTCGACC
TGCATCTGCCATTGATCGGCGACGTGCCGCTGGCCAGCGCGATCGGTTTTGACATCGGCG
TGTATCTGGTGGTGTTCGGCGGCGCCATGCTGATGCTGTCGATGATGGGCACGATCAAGC
CCTCGCGTACCCGCGCTGCCCGCAAGGGTGAGATCGACCTGCAACGCCGTTCGGCCCGCA
CCGGGGAGATGCACTGATGGAACTGGCCCTGGCTACCGCGATCGGCGTGCTGACCGCCAT
CGGCATCTACCTGCTGCTGCGTGCGCGCAGCTTCGACGTGATCCTCGGCATGACCTTCCT
GTCCTACGCCACCAACCTGCTGATCTTCGCCGGTGGCCGCGTGGTGCTGGGCAAGGCGCC
GGTGCTGCAGGAGGGCGTGGACAGCCACCTGGGCAACTACACCGACCCGCTGCCGCAGGC
ACTGGTGCTGACCGCGATCGTGATCGCCTTCGCGATGACCGCAGTGAGCATCGTGCTGGC
CATGCGTAGCCGCAGCGACAACCACAGCGACCATGTGGACGCCCACGAGCCCGACGACGA
CCTGCAGGATGAGAACGCATCGGCGCGCCAGGGCGAGGATCGCGCATGAACCATCTGGTG
ATCCTGCCGATCCTGATTCCGCTGCTCGGCGCCGCGCTGTCGCTGTTCGTCGAACACCGC
CGCTACGGCCCCAGGGTGCAGCGCGCGGTGGCCTGGACCGCACTGTCGGCGCTGGCGCTG
GCGGTGAGCCTGCTGTTCGCGTCGACCGCGGGCGGTGATATCAACGTCTACCTGCTGGGC
GACTGGCCGTCGCGGCTGGGCATCGCGCTGGTGGCCGACCGGCTGTCGGCATGGATGCTG
CTGACCACCCTGCTGCTGGCCATTCCCTGCCTGCTGCACGCCTGCTCGGGTTGGGACCGC
CGCGCACCGCACTTCCACGCGCTGTTCCAGTTCCAGCTGGTCGGCCTCAACGGCGCGTTC
CTGACCGGCGACATCTTCAACCTGTTCGTGTTCTTCGAGGTGATGCTGATCGCCTCCTAC
GGCCTGCTGCTCAGCGGTGGCCGCGGCCTGCGCATGCGCATCGGCCTGCACTACGTGGTG
TTCAACGTCACCGCCTCGACCCTGTTCCTGATCGCGCTGGGCCTGCTGTACGCCACGCTG
GGTTCGCTGAACATGGCCGAGCTGTCGCAGCGCATTGCCGCGGTGCCGCCGACGCAGCTG
ACCCTGGTGAAGGCCACGATGGGCCTGTTGCTGCTGGTGTTCTGCGCCAAGGCCGCGCTG
ATGCCGCTGTACCTGTGGCTGCCGGAAGCCTATTCGCGCGCGCCGGCCGCAGTGGCGGCG
CTGTTCGCGATCATGACCAAGGTCGGCCTGTATTCGGTGCTGCGCATCCAGATGCTGTGG
TTCGGCGACGATGCCGGCGCGATGGCCGGCTATGGCCGCGACTGGCTGCTGTGGGCCGGC
GTGGCGACGCTGGTGCTGGGCGGGCTCGGCGCCCTGGCCGCGACCCGCCTGCGCGTACTG
ATTTCCTACCTGGTCATCGTGTCGGCAGCCACGCTGTTCATCGCCTTCTCGGTGGGCACG
CCGCAGGTGCTGTCGGCCGGCCTGTACTACCTGCCGCACAGCAGCTTCGTGGCCGCTGCG
CTGTTCCTGGTTGCCGACCTGATCCGCCGCCGCCGTGGTGGCGCCAGCGACCGCAAGGAG
GTGGTGGCGCCGATGCCGGGCAAGGAAACGCCGGCGGTGCTGTTCCTGATCGGGGCAGTG
TCGGTGGCCGGCCTGCCGCCTCTGTCCGGCTTCCTGGCCAAGGCCGCGCTGCTGGCCGGC
ATGCCGGCGCAGTACATCGGCCCGGTCTGGACCGCCGTGCTGGTCAGCAGCCTGCTGGTG
ATCATGGGCCTGACCCGCGGCGGCATCCGCCTGTTCTGGCGCGTGCCGCCGGGCGATCCC
GATGCACCGAAGCCGCGCAAGGCTCCCCTGCGCCGGGTAGAACTCTACGCCGCCTGCCTG
CTGCTGGCCTACGGCATCGGCATGACCCTGGCCGCGGCACCCTTGATGCGCTACACCGAC
GCCACCGCCGCACAGCTGCTGCAACCCAGCGAGTACGTGCAGCAACTGCGTGCGACCACG
CCGGAGATCCGCCAGCCATGACCGCCCAGCGCTCCCTGTTCCGTCGCCTGATTCCCTCGC
CGATGCTCAGCATCATGGTGGTGGCGTTCTGGCTGCTGATGTCCGACAGCTTCACCCTCG
GCCAGATCGTGCTGGGGCTGCTGCTGGGCGTGGTGGTGCCGCTGTTCGCCGCGCGCCTGG
ACCGCGAGTTCGCCCGCATCGGCACCCTGCGGCCACTGCCCAGGCTGGTGTGCGTGACCC
TGTGGGACATCCTGATGTCCAACATCCGTGTCGCCCTGCAGGTGCTGGGCCCGGAAAAGA
ACATCCACCCGGGTTTCATCTGGCTGCCGCTGGACATCGCCAACATCCACGGCATCGCCG
CGCTGACCAGCATGATCACCCTGACCCCGGGCACGGTCTCGGCCGCGCTCAGCGACGACC
GCAAGTTCCTGCTGGTGCATGTGCTGCACCTGGAGGACCCACAGGACCTGATCGATACGA
TCAAGCGCCGTTACGAGGCGCCGTTGATGGAGATCTTCCCATGACCGGTTTTGAAGTCAT
CCAGACCACACTGGTGGTGTGCATGCACGTGGTCGGCCTGGCCATGCTGCTGGCCACCTG
GCGCCTGCTGCGCGGGCCGACCGTGCCCGACCGCATCCTTGCGCTGGACACCCTGTCGGT
GACCGCGATCGCCGAGCTGATGCTGTTCGGCATGTATCTCAATTCGCCGATCTACTTCGA
GGCGGCGCTGATCATCGCCATGCTCGGCTTCGGCAGCACCGTGGTGCTGAGCAAGTTCGT
GCTGCGCCGGGACATCGTCGAATGATCACCGCGATCCAGATCGGCCTGTCGATGCTGCTG
CTGTTCGGCTGCTTCTTCATCCTGGTCGGCGCACTGGGCCTGGTGAAGCTGTCGACCTTC
TTCAAGCGCCTGCACGCGCCGACCAAGGCCAGCACGCTGGGCGTGGGCTGCGTGCTGGTG
TGCTCGGTCTGCTACCACATCTTCCTCGGCCAGGACCCGCAGCCGCGCGAGCTGCTGATC
ACCGTGTTCCTGTTCATCACCGCACCGATCAGCGCGCACATGATGGCCAAGGCCGCGCTG
TCGCTGCTGATGGAGACCCGCCCCACCCTGCCGGGCAACGAACGTGCCGCCGAGGAGCAG
CTGCCACCGCCGGAGCCGGTGCGGGAAGAAGAAACCACGCAGAACCGGTAGTGCCGGCCG
CTGGCCGGCAGTGGCAAGGGTTCCGTCAGAGGCAGTGAGGTTGCCGGCCAGCGGCCGGCA
CTACCTCATGCCGCGCCGACCAGCAGCAGCTCCAGCACGAACCAGCCGACAAACGCGACC
AGCAGGATCCCGCCTTCGCCACGACTGATCTTCAGGTCGCCACGCAGCATCGGGTACAGC
ACCAGCGCGAACGCCAGCAGCGCCGGCAGTTCCAGGCGCACGAACGAGGCCGGCAGCGCC
AGCGGCTGCAGCACGGCCATCGCACCGATCACCAGCAGCAGGTTGACCACGCTGGAACCC
AGCACGTGGCCCAGTACCATGTCGCCATGCCCGCGACGCGCGGCGGCGATGGCGGTGGCC
ACCTCCGGCAGTGCGGTACCGATCGCCACCGGCAGCAGGCCGACCAGCAGCGGCGTCCAA
CCCAGGGCGGCGCCGAAGTCGGCGGCGGCGCCCACCACCAGGCGCGCGCCCCAGTACAGC
GTCAACGCGGCAATCAGCACGCGCAGCACGTTCAACGGCAGGCTGGTGCGGCTCAGTGCG
GACTCGGCGATGGCCACCTGCACCTCCGCGCTCTCGCCGCGACCGCGGCGCAGCAGCAGC
ACCTGCACCACGATGAAGCCGACCAGCAGTATGCCGCCTTCCCAACGTGCCAGGCCGCCA
TCAAGCCCGAACAGGATCAGCAGCACACCCGCCGCCAGCAGCGACCACCACAGCACCGTC
TGCAGGCGCGCGCGCAGCAGCAGGGGCGCAGCCATGGCCGCCAGGGCCAGGGTCAAGCCC
AGGTTGACGATGCTGCTGCCCACCGCGTTGCCCAGTGCCAGCTCCGGTTGGCCCACCGCC
AGGGCGCGCGCGTTGACTGCCAGTTCCGGCAACGAGGTGGTCACCCCGAGCAGCAACAGC
CCGGCAGTGAATGGGCTGGCCCCGAAACGCTGGGCCAGGCCGGACACGGCCTTGACGATG
GAGTCCCCGCCCAGCGCCAGCAGCAGCAGGCCGAGCAGGAACCAGGCAATGGCAATGGCG
ATCATCGAGCACTCCCCCAGCGGTCGTGGCGCGATTCTACGCTTGGCCCGTACGCGCGGC
TGGGCCGTGGATCAAGGATCAGCCGCAGCCTTCCGCATAATCGACCTGCGGGGTCTGTCC
GACGCGCCAGGCACCCACCCGGCCATCGGCACCGAGTGCGAAGTCGATCACCGCCCCGCC
CTCCTGCGCCGGGCGCACGCGCAGGTGCTGGGCCTTCTCGTCATACTTGTCGGGGCCGAC
GTCCGCGCGCTCGGGATACAGCACCTGCAGCTCACCCAGGGTCATGCCGACCTTGCCCCC
CCCCGGTGCGGTGATGGCGGCGCTGCGCACGTCGTAGCGCACCAGCTTGCGGCCCTCGAT
CATCAGGCGCGGATCTTCGGCATCCTGCGGGCGCAGGAAGTAGCAGCCGTCGTTGCTGTC
GTCAGCCGGCAGCGGCTTGCCGGCCGCATCGGTGCCCAGACCCTGCAGCGGCGTGCCGAA
GCCGGCACGGACCTCGGCGATGCCGGCACCCAGCTTCGCCCCAGCGAAGCCATCCAGGCG
CGCGGGACTGTCCTCGCGACGGTCATTGGCTGGACGGGCGGCCAGGTCGGGATCCGTCGA
CTGCGCGGGTCCGGTCGCCGAGGCGGTTTCCGCCGGGGTGTCGCTGCCGCTGCCGGCCGC
CCCCTGCTTGTCGGGGCCAGCACTGCAGGCGGTGAGCGAAAGGAGCAACAGACCAGCAAG
CGGAAGGTGCTTCATCGGTGCGGTTCCCTGGCACAAGGATGGCTGCACGCTAGCCCATCC
GGTGTGCAGGCGCTGCATTGTCATCGCGGTTTCATCGCCTTCGTTCAGGCTCGGCGAGCA
CCGACCTGGCCGTCCCTTCCATGCAACCGCGCAAGACCGATCTCGCCCGAACCGCGCTGC
AGGCCCACCGCGCGCCGCTGGACATGCGCCAGCGCCGGCTGCTGATCCTGTGCGACGGCC
AGCGTACCGTCGCCGACCTGACCGGTCTGCTCGGCCAGGAAGCACCGGCGATGGTCATCC
AGCTGGTACAGGCGGGGTACCTGAGCACCGGCACAGGCGCCACGACCCCAGCACCGTCGA
CCGCAGCCGCGGTGGCGCCGGTGCCCACGCCGCCGGCAGCGACACCTGCTGCACCCGCGG
TCGAACGCCGGCGCTCACTGGTGGCAGCGCGCATCTACGCGCTGGGCATCCTGGAAATGC
AGCGGCATCCACAGGCGGCGGCGCTGTTCCGCGACCTGCAGCAAGCGCGTGCGGAGGACG
AGGTGCTGCAGCGACTGCAGTCGGCAATGCAGCTGCTGCCCACGCTCACTTCGGATGGCT
ATTGCCAGCGCGTACGGCAGCGCCTGCTGGAGGCGTTGCCATTGGAGCATTGCGACGCGT
TCGCCGAGGTCGCCTGAAGAAAAAGGGGACGGAGGGAATTAAGTCGTTTCAGGCACACGT
GTGCTGATTGCGGCTTAATCCCCTCCGTCCCCTTTTTAGGGTCAACGGAAGTTATTGCGC
AGGCCGTTCCAGCACTGCTGGTAATCGCCCTGGCGGTGGCCGGCGGCCAGCGCCTGTGCG
GTCGGGCGGATCACTGCGCGGGTCTCGAACATGAAGGCCATCGTGTCCTTGATCACATCG
GCCTTGGACAGATCGGCACTGGAGGCCTTGTCGAAGGTCGGCGCGTCCGGGCCGTGACCA
CTCATGCAGTTGTGCAGCGAGGCGCCACCCGGGACGAAGCCTTCGGCCTTGGCATCGTAG
GCGCCATGCACCAGGCCCATGAACTCACTGGCGATGTTGCGGTGGAACCACGGCGGACGG
AACGTGTTCTGCGCCACCAGCCAGCGCGGCGGGAAGATCGCAAAGTCCATGTTGCTGGTG
CCCGGGGTGTCGCTGGGCGAATGCAGCACCAGGAAGATCGACGGATCCGGGTGGTCGTAG
CTGATCGAACCGATGGTGTTGAAGCGACGCAGGTCGTAACGGTACGGCGCGTAGTTGCCG
TGCCAGGCCACCACGTCCAGCGGCGAATGGTCGATCGGTGCACGCCACAGGCGGCCCTCG
AACTTCGCGATCAGCTCGAAATCGCCATCCACATCCTCGAACGCCGCGTGCGGGGTCTCG
AAGTCGCGCGGATTGGCCAGGCCGTTGGATCCGATCGGGCCGAGGTCGGGCAGCTTCAGC
AGCGCACCGTAGTTCTCGCAGATGTAGCCACGGCTGGGGCCATCGGGCAGTTCAACGCGG
AAGCGCACGCCGCGCGGGATCACCGCGATCTGCTGCGGCTCGATCTCGATCACGCCCAGC
TCGGTCAGCAGGCGCAGCGCGCCCAGCTGCGGCACGATCAGCAGCTCGCCGTCGGCGTCG
TAGAAGTAGCGGCCGACCATGTCGCGGTTGGCAGCGTATAGGTGGATGCCCACGCCGGCA
TGCGCATCGGGCGAGCCGTTGCCACCCATCGTGTACAGACCTTCGACAAAATCGGTCGGC
AGCTCCGGCAGCGGCAGTGGGCTCCAGCGCAGCTGGTTTGGCGAGGCCGGCTGAGCGCCG
AAATCACACTGCAGCTGCGACTGCGCGAACGGGGTGAACTCGCCATGGGTCACCGCCGGG
CGGATCCGGTACAGCCAGCTGCGGCGGTTGCTGCCACGCGGCGCGGTGAAGGCGGTGCCG
GTCAACTGTTCGGCGTACAGGCCGTGGGCCACCTTCTGCGGTGAGTTCTGCCCGACCGGC
AGCGCGCCGGCAACGGCCTCGGTGGCGAATTCGTTGCCGAAGCCGGACTGGTAGCCGCGG
GCGGTGATGGCGGGGGACATGGGAACTCCAGAGATTGCCGGCCAGCGGCCGGCACGACCA
TTCGGACAGGCAATGCCGGCGGGACGCCGACATTGCCTGCAGACCTTACAGCACGCCGCG
GCGGATCTGGTCGCGCTCGATGCTCTCGAACAGTGCGGTGAAGTTGCCTTCGCCGAAGCC
TTCGTTGCCCTTGCGCTGGATGATCTCGAAGAAGATCGGGCCGATGCAGTTCTGGGTGAA
GATCTGCAGCAGCTTGCGCTGGTGGGTTTCCGGATCGGCATCGATCAGGATCTTGTTCTT
CGCCAGGCGCGGCACGTCTTCACCGTGGTTCGGCACGCGCTGGTCGATCACGTCGAAGTA
GGTCTCCGGCGTATCGAGGAAGTCCACGCCCTGCGCGCGCATCGCTTCGACGGTCTCGTA
GATGTTCTCGGTGAAGCAGGCGATGTGCTGGATGCCCTCGCCCTTGTACGCGTCCAGGTA
TTCGTTGATCTGGCTCTTCGGGTCGGACGATTCGTTCAGCGGGATGCGCACGATGCCATC
CGGCGCGGTCATCGCCTTGGACACCAGGCCGGTCTTCAGGCCCTTGATGTCGAAGTAGCG
GATCTCGCGGAAGTTGAACAGGCGCTCGTAGTAGTCCGACCACTGCTGCATGTTGCCGAA
ATACAGGTTGTGGGTCAGGTGGTCGATGAAGGTCAGGCCGAAGCCCACCGGGTGCAGGTC
GGCACCGGCGATCGGCTCGTAGTCGCCGTCATAGATGCTGCCGGCGCTGCCGTAGCGATC
GACCAGGTACAGCATGCAGTCGCCGATGCCCTTGATGACCGGCGCGCTGACCGCCTTGCT
GTCCGGCTTGAAGGCGATGGCTTCGGCGCCGTTGCCCAGCGCGGTCTGGTAGACCTCCTG
GCCCGGCTTCTTGAAGCGGATGGCGAAGCCGCAGGCGCACGGACCGTGCTTCCCGGCGAA
GTCGGCGGCGAACGAATCGGGGTCCTCATTGACCAGGAAGTTGACGTCGCCCTGGCGATA
GACGGTAATCGGACGCTGCTTGTGCTTGAGCACCGCGCTGAAGCCCATCTTCCGGAAGTA
CTCGTGCAGCTCCTGGCCACGGCCGGCCGGGGCGGCGAATTCGACGAACTCGAAGCCGTC
GATGCCCATCGGGTTCTCGAAGGTGGTGACCTGCATGCCGGGGTTGGGATGCGAGGCGGT
CGGGACTGCGGTATTCATGGCGTGGCTCCGAATCGGTACCGCATCGGTACAAACCAGGTG
CGGGCAGGTAGGGACCCGGCGAGAATGCAGGGTCTGGACCTACCCCTTATAGTTACACTT
GAAACCACCAGCAAGGTGCACCGCAACATGAGCCCCGCCGATCCCGTTTCGACCCGCCTG
CGTTCCTCGCACGTCCTGCTCGACCTGGAACAGTTCCTGCCGTACCGGCTGAGCGTGCTG
TCCAACCGGGTCAGCGGCAACATCGCCAAGCTATACGGCGATCGTTACGGTCTGGCGATT
CCCGAATGGCGGGTGATCACCATCCTGGCGCTGTACCCGGGCTCGTCGGCCAGCGAGGTC
TCCGACCGCACGGCGATGGACAAGGTGGCGGTCAGCCGTGCCGTGGCCCGCCTGCTGGAG
CGCGGCTTCATCAAGCGCGAGACCCACGGCGACGACCGCCGCCGCTCGGTGCTGGCGCTG
TCGGCAGCCGGCTTCGAGGTGTACGAGACCATCGCGCCGATGGTGATCGAGATCACCCGC
AAGCTGATGTCGGTGCTGAGCGAAGAGGAAGAGCAGGTGCTGGAGAAGCTGATCCTGCGC
CTGGCCGGCGAAGGCCTGGAACGGATGGGCGAAGGGGTCTGAAAGAAAAAGGGGACGGAG
GGGATTAAGTCGTTTTGGGCCCCAAGTCGCGGGTGCCGACCCCGGCCGGTAGCGGAACAG
TGGCTGGGCGATTGTCGTCCACTCCCTTTGATCTGACGGGACCCGCTCTTTGGCGGACTG
CGGACCGACCGCAAACGATGCCATCGGACGCATTCACCTTCCGCAGATCCCGCCCTGAAG
TGTCGCCCTCGCCCAGCGGCATTTCCGCATTGGCCCGATACGGCCCGTTTCCGCCAGGCT
GGTGTATCGAAACGGGCTGATCCAGTGAATTCTCCTATTGGACTGCTCACGTGTGCGGCC
GGACGGTACACGTTCAACGGGTACAGCCCGGCCATCCACATCGAACGGGCTCCCTCATGG
ATGACTCGCGTTCAACGTCGCCGCATGGCCAGGAATTGCTGGCCGATCTCAGAGAGCTGA
TCTGCGCAGCGCGCAGCAGGATGCACAGGTCCATCAACGCCGAGTTGACGCTGCTGTACT
GGCGAATCGGTCGTCGCATCCATGTTGACCAGATGGCGGGGCAGCGTGCGCGTTACGGCG
AGGTTCTCTTCACCCGGATCGCCAAGGCGCTGTCTGCCGAGTTCGGCACATCCTTCGGTG
AGAAGAGCCTGCGCCGGATGGTGCAGTTCTCCATCGCATTTGCAGACGAGCAGATTGTCG
TATCGCTGATACGACAATTGAGCTGGACCCATTTCATCGCGCTGATCCCACTGGCGGACC
CACTCAAGCGCGACTTCTATGCACAGATGGCCGCCACCGAGGGCTGGAGTGTACGTACGC
TGCGCCAGCGCGTCGATTCGATGCTGTATGAGCGCACGGCACTCTCCAGTCAGCCAGAGC
AGACCATCGCCGAAGAGTTGGCGGCACTGCGCGGCAACCAGCAGCTGTCTCCAGGGCTGG
TACTGCGTGATCCCTACGTACTGGACTTTCTTGGCCTCAAGGACAGCTGGGACGAGCAGG
ACCTTGAAACCGCGATCCTTCGCGAGATGCAGGGCTTCCTGCTTGAACTTGGCACGGGCT
TCAGTTTCGTCGCCCGCCAGAAGCGCATCCAGATCGACGGCGATGACTTCCACCTGGACC
TGCTGTTCTACAACCGGCGCCTGCGCAGACTAATTGCCATCGAGTTGAAGATCGGCGAGT
TCAAGCCGGCCTACAAGGGACAGATGGAACTCTATCTGCGCTGGCTGGACCGGTACGAAC
GTGAGGACGGCGAGCAGACGCCGTTGGGCATCATCCTCTGCACAGGGAAGAAGGCGGGCC
AGATTGAATTGCTGGAGCTGGACCGCTCAGGCATCCATGTTGCGGAGTACCTGACCTCGC
TGCCCTCCCGTGAGGTCCTCAAGCAAAGATTGCAGACTGCCATGGAGCGGGCGCGGCAGC
AGCTGCAGACCGCGGCGCCCGGCCTCCCGTAGATCTACGCCACGCGCGGATGGCGTTCAT
GCTTCAGCTCAGATGCTTGCGCCGTGCATGGATCCACGGCACCGCGAGCGCCGCGATGGC
ACCACCGGCGAAGCCGAGGGAAGCCGCAACCGTGGCTGCTTCGACCGCCCCCGGCAGCGC
CAGCGCTGCCGCCACCAGCAGCAGCGACGGCAGGCCGACGAAGGTGCCCAGGAAGAAATG
CCAACGCGGTGACCAGGTATTGAGCTGCAGCAGGCTGACCGGTTGCCAGGCTTCCGAGGC
GGCGTCCTCGGCGATCTTCGCCACCGCCTTGGCCAGGTCCACTTCCGGCAGCGCGCGCCC
CTGCCGTGCGGTCGCCAGCAGCTCGGCCACGGCCTCCACCGGCGGGAAACTGGACGGCCA
CGCGACCGGCGCCGGCACGCCATACGCGGTCAGCACCGGCACGCTCAGCCACGGCGCCAC
CAGCGGGCGCATGCGACGGCGGCCATGCACGCACCAGATCTGTTGCTGCCCATGCGCGGT
GACGCTGTACAGCGCCAGTTCGTTGGCCGGCGGGTAGCCGAGCATGGTCACCCGCGCGGC
CAGGCTGTCCTGCCCCATCGCGCGCAGGAAGCCGGGGCGGCTGCGCCCTTCCTGCATCCA
CGCCAGTCCCAGCGCCCCCACTAGATAGGCCTCGGCCACGTCCTTGCTGCCAGCGGTGGC
GCGTTCGTCGCTGGCCAGGTACCAGGCCAGCGACTTCGGCTCGGCGACATCGTCCAGGCC
CCAGCGGCTGTCGTCTCCCAGCACATGGCGCACCGGCAGGCGCGCGGGAGCGGTTTCGCC
ACGTTCGCCGGGTTGCAGGAACGGCAGCACGCCCTGGATGAAGGTGGACAGCTCTATCGC
ACGCACGCCGTGCCCCTGCCACTCCGGTGGCAGCAGCCCGGCCAGCTGGCCATCGGCGGC
CAGCGCATCAAGCCGGGACTTCTGCTCGACCAGCTTCTGCACCGCCCCCTTCAGCACCAC
GTTGTCGGGCAGCGCGATCTGCGGCAGGCGATGGCGCGGCGGTGCCAGGTCGACGGTGGC
CTCGCCGGTTCCGGTGTCATCCAGCAGCGCCTCCTGCGGCGGCAAGGTTACGCCCTCGCC
TGCTCCACCCTCGGCCAACTCACTGGCGGGTTCGGGCAGTCGTTCGGCGTGGTCGCTGTG
CATGGGCGTTCCGGAAGGTTGCATCGACGGGATGTCGACTGAGGTCCTTGCCGGTAACGG
CGAGCGCGTTGCGATATTGAGATGCCGATTCCGGGAATGTGACCGCAACCACAGTAGATC
CATGCCATGCGTGGATGCACTTCTGTGCCGACCAACGGTCGGCACCCACCGGAGATGGCC
GTCAACGGTCGGCACCCACCGGGGTTGGCGGTCAGCGGTCGGCACCCACCCGGGATGGCG
GTCAGCGGTCGCCCCCCCCCTGCCGGCCAGCGGCCGGCACTACCCCTATTCCGTTTTGTC
AGGTGCCCATTGTTTCAGGAACGCGCTCACCCGTGCCGGCTGGAAGGCTTCGCCCCTGCG
CAGTTCGCCGGTGGCCTGCGACACCAGCAGTCCGCCATCGGCATCGAGCACCAGCAGGTG
CGGGTAGTCGCGCTCCATCACCGGGAACTGGGCGAAGAAGGCGGTGTTGGGCTGCTCGTC
GCTGGCGTTGACCTTCACCCACACGTAGTGGGCATCGCGGAAGCGACGCAGGTCGCCGTT
GCCTTCCACGACGTCGTCCAGCGCCCGGCAGCGCTCGCAGGCGGCGTTGCCGACCTCCAG
CAGGATGCGCTTCTTGCCCCGCTGGGCTTCCACCTTGGCGGTGGCCAGATCATCGGCGGG
GTTGCGGGCCGGGTCGAACTGCGCACCGAGCCCGGCGATGGCGGCGATGTCTGCCGCCAC
CGGGGTGTTGCCCGAGGCCACCGGTTCGCTGGGGTCAGCGACCGGTGGCTCGGTGGGTCG
GGTATCCAGGGGCTGCGTGGGCTCGGCGGTGGCAGGCGGTTGCGGTTGGGAACAGGCGCC
GATCAGCGCCGCACAGACCACCACTACCGCAGTACCGAGCTTGCTACGCATGCCTTCTAC
CCTCCCATCATTACTTGACGCCGTGCATCAGCTTGTTGATCAGCGGGGCGATCAGGAACA
GCACCACGCCGGAGCCGATCAGGGCCCAGAACCCGAAGGTATACCCCTTCAGGGCCGACT
CGACCGTCATGCCGCCTTCACCACTGACCACGCCAGCGAAGATGCCCGACAGGTTGTTGC
CGATGCCAGTGGACAGGAACCAGCCGCCCATGCCGAAGCCGACCAGGCGCACCGGGGCCA
GCTTGGTCACCATCGACAGGCCGATCGGCGACAGGCACAGCTCACCCACCGACTGGATGA
CGTAGACCATGAACAGGGTCCAGAACGGGATCTTGCCGTCCACGACCATCTGCGACAGGG
CGAACATCAGCAGCGCGAAGGCGGCGCCATTGAACAGCAGGCCCAGGCCGAACTTGCGCG
GGATGGACGGATTGGCGCGGCCCATGGCCACCCAGATCCAGGCGATCACCGGGGCCAGGG
TGATGATCGCCACCGAGTTGACCGACTGGAACCACGCGGTCGGGAAGGTCCAGTCACCGA
ACTGGCGGTTGACGATGTTCTCGGCCAGGAAGGTGAACGAGCTGCCGGCCTGTTCGAAGA
ACATCCAGAACATCACGTTGAAGGCGAAGATGATCAGCATGGCGATCACGCGGTCGCGCT
GCACCTTGCCTTCGCGGACGCCCTCGACCAGCAGCAGGATGGCCAGCGCGGTGAACATCG
CACCCAGGATCCAGGCCAGCGCGGTGGCGCCGGTGGCCAGCAGGAAGTACGCGACCGGGA
TGGCGACCACGGCACCGGCCAGCACCATGATGATGCGGCCGAAACCTTCAGCGCCGGCCG
GCGGTGCACCGATGCCCTTCAGGCCGGCACGACCGATGTAGAACCACACCAGCGAGATCA
GCATGCCCACGCCCGAGGCGATGAACACGACCTTGTAGGACGGCATCGCGTCGGTACCGA
ACACCTTGCGGGCCAGGTACTCGGTCAGCACCGGGGCGATCATCGCGCCGATGTTGATGC
CCATGTAGAAGATGGTGAAGCCCGAATCGCGGCGCTCGTCCTTCAGCCCGTACAGCTTGC
CGACCATGGTCGAGATGTTGGGCTTGAACAGGCCGTTGCCGACGATGATCGTGGCCAGGC
CGAGCTTGAAGATGTGCTCCTGTGGCAGCGAGATCATGAACAGGCCGGCGGCCATGATGA
TCGCGCCGGTCAGGATCGAGCGCTGGTAGCCCAGTACCCGGTCGGCCACGTAGCCACCGA
AGATCGCCGCGGCGTACACCAGGGCCAGGTAGGCGCCGTAGATGCGGCTGGCGTCGCCTT
CACCGGCAGCGCTGCCGTTGTAGAACTGGGCGACGATGTACAGCACCAAGGCCCAGCGGA
TGCCGTAGAACGCAAAGCGTTCCCAGAACTCGGTCATGAACAGCATCCACAACGGGCGCG
GGTGGCCCAGCGTGGTCTTGAAGTCCGGCAGCGCCGGCTCTGGGGTGTTCGCAGTGGCGT
TTACGCTCATGCGGATTTCCTGGTTCGGTGGATGACGAGCACGTCCGCTGTGCAGTTGGA
GCAACGCGCGAGGATCACCGACTTCTGGCGTTCACGTCAAATACACGCCGTTTGAGGCAG
GTGCCAGCCTGCTCGCTGAACTTGCATCTGAAACGATCCAGCCGCCGGCCGCGATCCAAG
CTGAATACGGATCAGGCCTGTTCGGCCGGGGGCGCGGCCTGCAGGCTGGTGCGCACCTGG
AACAGCTCGGGGAAGAAGGTCAGCTCCAGTGCCTTGGCCAGGAAGCCCACGCCGGACGAG
CCACCGGTGCCGCGCTTGAAGCCGATCACCCGCATCACCGTGCGCATGTGGCGGAAGCGC
CACAGCTGGAAGGCGGTCTCCAGGTCCACCAGGTCCTCGCACAGCGCGTACTCGCGCCAG
TAGCGGTCGGTGTCCTGGTAGATGCGTTCGAAGACCGGCTGCAGGGCGTCGTCGGCTACG
TGCGGCTGGGTCCAGTCGTGGGCCTCGTAGACCGCCGGCACGGCATGGCCGAAGCGGGCC
AGGTACTTCAGGAATTCCTCGTACAGACTGGGCGCCTCCAGCACGGTGCGCAGCTGCGCC
TGCCCGGCCGGGTCGTGCTCGAACACCTGCAGCATCTGCGCGTTCTTGTTGCCCAGCAGG
AACTCGATGTAGCGGTACTGCAGCGACTGGAAGCCCGACGACGGGCCCAGCACGTCGCGG
AAGCCCATGTATTCGGAAGGGGTCAGTGTTTCCAGCACCGACCACTGCTCGGTCAGCTGG
CGCAGCACCTGCTTGCTGCGCGCCAGCACCTTGCGGCACTGCCAGACTTCATCGCGCTGC
AGGAAGCCGATTGCGGCACGCAGCTCATGGCCCAGCAGCTTCAGCCACAGCTCCGAGGTC
TGGTGCTGGATGATGAAGAGCATCTCGTCATGGTGCGGCGGGCTGGACAGCGGCTGCTGC
GCGCTGAGCAGCTGGTCCAGCCGCAGGTAGCCGCCGTAGGTGAGGCGTCCCTGCAGGTCG
GTGTGGATGCCGGCTTCGAGATCGCGTTGGTTGTTGTCGACGGACATGGGCGGGACCAGA
TCGGGGGCGGCAAGGGTAGCGCGTTGCCGCCGCGCTGGCAGCCGCCGGGTCCATACCGGG
GCGTGCGGTTGGCCGTGGAGCATCGGCCGATCCCAGGCCTGCGCGTGGAACCGTCCAGGC
CGTTGTACTGGCGGTCAGCCAGAGGCGTATTCTGATGCTTTGCAGCAACGACTGAATACG
TTGTTGTTATTGGCCCCCCACCCGCCGGCAGGGGTAAAACAGGGCGTTACCGTGTTGCGG
CGCAGGAAGGCTATTCCGTACGCGTTCCTTAACATGGCGATTCATATCATTTGTAACTTC
TCTGTCGAAGGTGCAGTACGCAATGACGGTTGCCGCTGAATTCAAGATCGAATACCTGCA
GTACCTGGACACGGACGGCAAACTCGTCCGCGATGACCTGCCCGCGTCGCTGCGCGACCC
CAAGGTCCTGGTACCGCTGTTCAAGCAGATGCTGTTCGTACGTACGTTCGACAGCAAATC
CATCGCACTGCAGCGCACCGGCAAGCTCGGCACCTATGCCGCCTGCCTGGGCCACGAAGC
CGCACACGTGGGTATCGGCGCGGCGATGCAGAAGGACGACGTGTTCGCGCCTTCGTACCG
CGAGTATGGCGCGATGTTCATGCGTGGCGTGCGCCCGCACGACGTGCTGATGTACTGGGG
CGGCGACGAACGCGGCAACGATTACGGCGGCAACGCGGCCAAGGACTTCCCGTTCTGCGT
GCCGATCTCCACCCAGTGCCTACATGCCGCAGGCGCCGCGCTGAAGTTCAAGCTCAACAA
GGAACCGCAGATCGCGGTGGCGGTGTGCGGCGACGGCGGCAGCTCCAAGACCGACTTCTA
CGCAGCACTGAATTCGGCCGGCGCCTACAAGCTCCCGCTGATCCTGTGCATCGTCAACAA
CGGTTGGGCCATCTCGGTTCCGCGTTCGGCCCAGACCGGTGCCGAAACACTGGCGCAGAA
GGGCCTGGCCGGTGGCCTGCACTGCCTGCAGGTGGACGGCAACGACCTGATCGCGGTGCT
GGCGGCCATGGAGCAGGCGCGCGAACGTGCGCTGGCCGGCGACGGCGGCACCGTGCTGGA
ACTGATGACCTACCGCCTGTCCGACCACACCACCGCCGATGACGCGCGCCGCTACCGCGA
CGACGCCGAAGTGAAGGATGCCTGGCAGCGCGAGCCGATGCTGCGCCTGCGCAAGTACCT
GATCAACGCCGGTGTGTGGAGCGAAGAAGAGGAAACCGCCTGGGTCGCCGAGTGCGGCAC
GCGCGTGGACGAGGAAGTGAACCTGTACCTCAACACGCCGGTGCAGCCGGTCGAGGCGAT
GTTCGACTTCCTGTATGCCGATCCGCCGCCGGACCTGCTGGCCCAGCGTGCCCAGGCGAT
CGCCCTGGAGAAGCGCCATGGATGAGATCAAGAACGGCGCGCCCGGCGCGCACACCAACG
CCGCCGACAGCGCTGCTGTCGCGCGCGGAGATGACAGCATGACCACCACCCCGATCACCC
TCATCGAAGCCATCACCCAGGCGCTGGCCTGGGAGCTGGAACACGACCCGTCGGTGCTGG
TGCTGGGCGAAGACGTGGGCGTCAACGGCGGCGTGTTCCGCGCCACTGCCGGTCTGCAGC
AGCGCTTCGGTTCGGACCGCATCCTCGACACCCCGCTGGATGAAACCACCATCGCCGGCC
TGACGATTGGTCTTGCCGCGCAGGGCATGAAGCCGGTGGCCGAAGCCCAGTTCGACGGCT
TCATGTACCCGATGGTCGACCATATCGTCTGCCACGCCGCACGCCTGCGTTACCGCACGC
GTGGCCGCCTGCACTGCCCGATGGTGCTGCGCGTGCCGTGGGGCGGTGGCATCCGCGCGC
CGGAACACCACAGCGAAGCCAACGAGGCGATCTTCACCAACGTGCCGGGCCTGCGCGTGG
TGCTGCCGTCGTCGCCGCAGCGTGCCTACGGCCTGCTGCTGGCCGCGATCCGCGAGCCGG
ATCCGGTGATCTACATGGAGCCCAAGCGCATCTACCGCCAGTACAAGGAAGTGGTCGTCA
ACGACGGCGAAGCCTTGCCGCTGGACGTCTGCTTCGTGCTGCGCGACGGCACCGACGTGA
CCCTGGTGACCTGGGGCGCACAGGTGAAGGAAGCGCTGGAAGCGGCCGACAAGCTGGCCG
GCGAAGGCATCAGTGCCGAAGTCATCGACGTGGCCACGCTGCGTCCGCTGGACTTCGCCA
CCATCGCCGAATCGGTGGCCAAGACCGGCCGCTGCGTGATCGTGCAGGAGGCCCCGAAGA
CCGCGGGCTTCGGCGCCGAGATCGCCGCGCGCCTGGCCGAGGAATCGATCTACGACCTGC
TGGCCCCGGTCGAGCGCGTCACTGGCTACGACACCCACATTCCGCTGTTCCGCCTGGAAA
TGAAGTACCTGCCGAGCGTTGAGCGGATCGTGGCTGCGGCCAAGCGCGCGGTGGCGGCCG
GCTGACATGCGGGCCCGCCTTCTGGGGGCTTACCGCAGCCAGTATCCCAACCCGCTCCGG
TTCCACACCGGCCAGATCGTCGAAGTAGGTGTCCGTGACGAGGAATGGCCGGCGTTTGCC
TGGGTACGCACCAACGATGGGCGCGCTGGATGGGCGCCCATCGCCTGGTTGCAGCTGCTG
GACGAGGGTCGCGCCGAAGCGCTGTGCGACTACGACGCCCGCGAGCTGGATGTGGAAAGC
GGCGAGATGGTGAAGCTTCATCACGAACACGGCGGGTGGTGGTGGTCCGAGCGCGCCAAT
GGCGCGACGGGTTGGCTGCCGGCCCGCGAACTGGAACTGCTGGAAGAGAACTGCAAATGA
GCCAGACCAAGAACTTCAACCTGCCCGACCTGGGCGAAGGCCTGCCGGACGCGACCATCG
TCGAGTGGTTCGTCAAGGAAGGCGATGTGATCAAGCTGGACGAGCCGCTGGTCTCGATGG
AGACCGCCAAGGCCGTGGTGGAAGTGCCCTCGCCGTTCTCCGGCAAGGTGCTGAAGCTGT
CCGGCGGTGCCGGCGACATCATCCCGACCGGCTCGGTGCTGGCCAGCTTCGAACTGGACC
CGAACCTGCCGCAGCGTGCCGATGGCCAGGACACCGGCCACAGCCATGGTCATGCCGCAC
CGGCCGCGCCGGCTGCCGCACCGACCCCGCCGCCGCTTCCCACTGCTGCCGCACCGGTGG
CCGCAGAAGAAGCCAAGCCCGCCGCTGCCGAGCGCGATGATGCCGGCACCGTGGTCGGCG
CCATGCAGAGCTCCAACGCCGTGCACGCCGAGCAGGCGCTGGCCGTCGGTGGCGTCAAGG
CCGTGCCGGCCGTGCGTGCGATGGCGCGCAAGCTGGGCGTGGACCTGAGCCGCGTGGCCG
CTACCGGCACCGATGGCGCGGTCACCATGGCCGACGTCAAGCAGGCCGCCGCCAACGGCA
CCGCCAAGCTCGGCGCTGCTCCGGCACCGGTTGCCGCTGCTGCCTATGCCGCGCCGGCCC
CGGCGCAGGTGTCTGCCCCGGTGCAGAGCGAAGCCCGCACCCCGCTGTCCGCCGCCGGCA
AGCCGATGCGTACCCAGCCGCCGGGCGTGGTCGCCAAGGGCCAGCCGGAACCGCTGAAGG
GCGTGCGCCGCAACATGGCACGCGTGATGGCCGATGCGCACAGCAAGGTGGTGCCGACCA
CGCTGAACGACGACGCCGACATCCACGCCTGGCTGCCGGGCAACGACGTCACCGCGCGCC
TGGTGCGTTCGATCGTGGTCGCCGCGCAGAAGGTGCCGGCGATGAACGCCTGGTTCGACG
GTGAAGCGCTGACCCGCACCCTGCACGCACAGGTGGACATCGGCATCGCCGTGGACACCG
ACGACGGCCTGTTCGTGCCGGCCCTGCGCAATGCCGACATGCTGGATGCACGTGGCATCC
GCGAAGGCGTCAACCGCCTGCGCGAGCAGGTGGAATCGCGTTCGATCGCCGCCTCGGAAC
TGAGCGGCTACACCATCTCGCTGTCCAACTTCGGCATGTTCGCCGGCCGCTACGCGACCC
CGGTCGTGGTGCCGCCGTGCGTGGCCATCGTCGGTGCCGGCCGTGCCCGCCACCAGATGA
CCCCGGTGATGGGCGGCGTGGAAGCGCACAAGGTGATCCCGCTGTCGGTCACCTTCGACC
ACCGCGCGGCCACCGGCGGCGAAGCGGCGCGCTTCCTGCGCGCAATGATGGACGACCTGG
CGCTGGCCAGCTGATCGGCCACCTGACCGGTAGGTGCCAACCGTTGGTTGGCACATGACT
TGGAGAAAACGCCGGGCATTGCCCGGCGTTTTTTTGTGCCTGCTCCGTCGCGCTCCATCC
ACGCATGGCGTGGATCCACTGGGCTCTCCGACCGTCGGTCGAAAGCGCAACGGAGCATTT
TGAGAATAGTTGAATGGATTCCCAATAGCAGCTCGATAGCATTGAGCCTCTCTGCAGACG
TCGAACTTCCGTGATTGAGACACCACCCACACTCGAAGAATTCATGAAGGCGGGCAATGA
TTTTTTCCGCGCCTCTCCATTCTTCCTACGGTTGACGAGGGATGAGGATCCGTCAGACAC
GAACTGGGTCCTTGGCATCATCTTCCTGCGCTGGCTCGCCCGAAATCACGCTCTCCTTGA
CGCATCAGTCGGCTCTACGGTGGCAGCCGCCCCCTCGCCGACAGACACCCTGGCATGCAT
CGAAGCTGCCTTCCAGGACGAAATCCCCGGTGCTGCGTTCGACCCGGAATTGCTGGAGTT
CACCGTTCGCTACTTCTGCATGGCCGGTCCCTACTTTTCGGACTTCTTCTCGTTGTTCCC
CCAAGACGCCATGCCTTCGCCGGACGCCATGTGGGACAAACAGGAGCAGGTGTACGCAAT
TATCGACTCCCGTCTGCGGTCATGGCGCAACGGCGAGCCAATCGTCCGCGCGGTCATCCC
CAATGCCGATCAACAAGGACATGCCAAACCGTCTACGCCGCTGGACGCTGACGTCTGGAT
CACGACGCTGGCAACGCTATCGGATGCTGCGGTCACTCACGAAGGTTGCTGGGCATACGC
CGACCACTTCTACAGGGCTCTGACGACACCAGCATCAGTAGAAGTCGTCCTGGCGGTCAT
GAGGGAGTTCCTTCGGAACCCGCCACATGACGCGTCGATCATGTGTGCAGCGGAGAACTT
CCTGTCGGATATTCCGCTCTCCCGCTACATCAAAGCGTATTCCATCCTCGCGCCTGACCT
CTTGGACGTCTCTTCAGATGCCGCGCTCAATCTCTTCAATTATCCAGGTTGTGAATTGAC
GCCACGTCAGGTCCGGCAGTTCATCAAGGAGCTCAGGCGGTGCCACCCCGAGCGCGATGT
GGTCGGAGAACTGGCCCAGCTGGCCATTGCATGGAATTCGGAAGACGACGAGACATTTTC
AATCGTCATCGAAGCAGCGCAGAAGCAAGGGTAGTTCCAGGAGCCGGCACGTGCCGGCTC
CCTCCCTGAATCAATCGCGTGCGACCAAGCCCTCGGCACGGCTGTAGACGCGCAGACGGT
GGCCATCAGGATCTGCCCCGACAAAGGTATGGCCGAACTCCAGCGTCACCGGCGCCTGCA
GGATCTCCACACCAAGAGCGCGCCACGCATCGTGCATCTGCTGCACGGCGTCGGGGTTGG
CCACCACCATTGCCAGTTCGGCGGCGCCTGCTTGCGCGGACACCGGAGGCTGCACGTCGT
CGCGTTGCCACAGGCCGAGTGCGGCCCCATCGCCGAGCAGGAACAGGGCGAAGCCGGGCG
ACTGCTCGACCGGCGGTTTGCCGAGGATGCCGCTGTAGAAGGTGGCGCTGGTGGCGACGT
CGCGCACGTACTGCAGCAGAGTGCTGGGCGTGAACATGGGGAAGCTCCGTTGTTGGGAGC
AATCATGGTGGAACGAGCCTGCTGACAGATTCTGTCAGTAGAGTCGACTGTTGGTAGAGT
CGACTGTTAGTCGACTGTTGGTAGAGTCGACTGTTAGTCGACTGCTCTTCCCTCAACCTG
CCTAAACCCCGCGCTGCGCGCGATAGTCGACTAACAGTCGACTCTACCCCCGCTCCCGGC
TGTTGCTCTGTTATGAACGGTCCAGCCAGTCCGGCGCGATGCCCTGCGCCTTCTGCCAGC
GTCGCAGCAGGGTGGCGCGTGGCACGAGGTAGTGATTCTCCAGCACGCGCACCTGACGGA
TGCGGTCCAGCCTGAAATGCCGGAAATCCTCGCGGCGCTCGCACCACGCCGCCAGCATCG
GCACCTCATCGAAGTAGCCCAGCGCGAACGGCCAGACGATGCGCTCGCTGCGCTGGCCGT
GCGCGTCCTCGTAGCCGAACTTCAGGCGCTGCTGTGAACCGACAGCCTCTCGCACGGCCT
GCAGACGAGCTGGGGGAACCTTGGCCGCCGCACGCGAAGGGCCCACCCGCAGGCCACTGT
CACGCAAGGCCTCGCGCCGCGCTGCGGGCAACACATGCGCGATACGCGCCAGGGCATCGC
GTGCGGCTTCGGCCAACGCGGGTTCGGTACGGGCCGCAACCCAGCGCAGGCCCAGCACCA
GCGCGTCGATCTCGGCCGGTGGCAGGGTCATCGGTGGCAGGGTGTCGCTCGGCGCCAGCT
GGTAGCCAACGCCGGCCTCGCCACGCAGGTCAGCGCCCTGCTCACGCAGGGTCTCGATAT
CGCGGTACAGCGTGCGCAGGCTGATGCCCAGCGTTTCGGCCAGCGCCTGCCCGGCCACTG
GCCGTCGATGACGGCGCAGCAGCTGCAGCAACTGGGTCAGGCGCAGCGCACGTGACATCA
GCCGACCAGTGCGCTCGATGCCACCACGTGCTCACCCGGTTGCGGGGCCAGCGCGGCCTC
GACCAGAGCCTTGGCGATTTCGCTGGCCGGGTTGATCCGCCACGCCCGTGGCAACATCGG
CCCCAAAGCACCGAGCACCGTCAGCGCCAGGCGCTCGCCACGACGCACCTCGTTGCGCTC
GCCCCCGATCAGCCCTGGGCGGACCAGGGTCAATGAATGGAAGCCCAGCGCACGAAGGTC
ACGTTCCAATTCGCCCTTCACCCGGCTGTAGAAGATCGACGACTGTGGATTGGCGCCGGC
CGCGGAATTCAGCACATAAGTCTGTGCACCCTGTGCCTGCGCCAGGCGGGCGAAGGCCAA
CGGGTAGTCATGATCGATGCGGTGGAAAGCCTCGCGGCTGCCGGCCTGGGCAATGGTGCT
GCCGAGCGCGCAGATGACCGCGTCCACGCGCGCCCATGCTGGCGAAGTGGGCAACGCGTC
GAAGGCCAGCACCGGGTTCTCCAGCTTCCCGTGGGTCATGCCCAACGGGCGGCGGGTGGG
CGCCACCACGCCACTGCAGCGCGGGTCGTCCAGCAGGCGGGGCAGGGCCAGCCCGCCGAC
CAGGCCGGTCGCCCCCAGCAACATCACGCGCATCACCACCTCCACTGCGGCATCCTGTCG
CCCATCCTAGCCGTTCAAGCCGTCGGCGGCCGCGCCGATATGCTGGAACCAGTCCCTGCC
AGCCCCCAGGATTCGCTCCATGACGGACCAGCCCGACCACCGCCCTGCCCCCGGTACCGC
CCTTGGGCCGCCGGCACGCGTGCGCGCGGTGGTGGACGATGGGCTGGGCGACCGCGTGGT
ACTGCAGGGCGGTGGTGGCGTGGCACTGCAGCAGCTGTTCGCCGGCGCCGACGCGCCGGA
ACCGCTGCTGGCCGCCTTCGCCAACGGCATGGCCACCCTGCCCGGCGAACTGGGTGACAT
GGGCGACCGCCTGCAGTCGGCGCAGGCCAGTGCCGATTGGCCGCGCTACGGGCGCGCGAT
GCGGCAGCTGATCGACAAGTACATCCGCACCATCGAACAGCATTCGCCGGACGGACAGCC
GGAAAGCCTGCGCCTGTCCGAGCAGCTGCGGCTGCTGCTGGGTGGCGCCGTGGTGGCCCT
GCTGCAGCACGACCCGGATCTGCGCGAACAAGCGCAGGCGCTGGCCACGCGCCTGCGCCA
GTGGCAGCCGGGTACCGCACTGGAGCCGATCGAACAGGGCGTGCGCGAACTCGGGCACCA
GGTCGGCGTGCGTGCCGAGAGCTGGCAGGAGCAGCAGGCGCTGCTGCTGGAACTGTTCGC
GCTGCTGTTGGAAAACGTGAGCGAGCTGCTGGACGACCGCAGCTGGCTGCAGGGCCAGAT
CGCGGCGGTGCGCCAGCTGCTGGACGGGCCGCTGGAAGCCGAGGCAGTCGAGCGCACCCG
TGCCGAACTGCGCGAAGTGATCTACAAGCAGGGCCTGCTGCGCCAGGGCATCGACGATTC
GAAGGCGGCGATGCGCGGGTTGATGGGCGAGTTCATCGAGCGCATGGATGGCATGGCCAC
CAGCACCGGCGAATACCACGACCGCATCGGCAGCTACGCACTGCAGCTGCGCGAGGCGCG
TAGCATCGCCGACCTCAACCAGCTGCTGCAGGACGTGATGCGCGACACCGGCAAGGTACA
GCAGCAGGCCGCGCAGGCCCGCGATCACCTGGCCAATGCGCGGCAGGAAGTGGAACGCGC
CGAACAGCGCATTGCCGAGCTGGAGCAGGAACTGCGTGCCGCCGGTGACCTGGCGCGCAT
CGATCCGCTGACCCAGGCGCTGAACCGCCGCGGCCTGGACGAACTGCTGCAGCGTGAACT
GGCGCGTGCTGCGCGCAACAACTCACCGCTGGGCGTGGCGGTGATCGACCTGGATGATTT
CCACCTGACCAACGAGGCGCACGGCCACGCCGGCGGCGATGCGTTGCTGCAGCACCTGGT
GGCCGTTTGCAGGCTGTTGCTGCGCGCCACTGACGGCATCGCACGGCTGGGTGGCGACGA
GTTCGTGCTGGTGCTGCCGGAAACCCAGGGTGCCGACAGCATGGCCACCGTGCAGCGCCT
GCAACGCTCACTGGCGCACCGTGTGCTGACCGTGCAGGACCGGCGCGTGCCGGTGCACTT
CAGCGCCGGGCTGGCGCAATGGCAGCCGGGCGACGATACCGAGGCCCTGCTGCGCCGTGC
GGATGACGCGTTGTATGCGGCCAAGCGACAGGGCAAGAACCGGGTGCAGGCGGGCTGACC
GTCCGGCCCGTCGCGAACCGCTTTGGTAGGTGCCAACCTTGGTTGGCACGCGCAGGAAAC
AAAGCGCCGACCAAGGTCGGCCTCTACCTCGCGACCCGCCGGTGATTACTTGCCGCGCAG
CTTCTGGAACCCGGTCACCGCCGCGAGCACGATGGCGCCGGCGATGATGCCGACCACCAT
GTTACCCACCGCGCTGACCAGCCAGCCCCACTGCCCCTCGCCGCCCATCGCCTGTACTGC
GTGGTGCAGCGCCGGCACGTTGTGCACCAGGATGCCGCCGCCCACCAGGAACATGGCAAT
GGTGCCGGCCACCGACAGGAACTTCATCAGCCACGGTGCCGAAGCCACCAGGCCGCGACC
GAAGGCGGCCACGGCCCCACCCTTGCGCGACAGGTACAGGCCGACGTCATCAAGCTTCAC
GATGCCCGCCACCAGCCCATAGACGAAGACCGTCATCGCCAGTGCAACCACGGCCAGCGT
GACCAGCTGGTTGGTGAACGATGCGGTGGCGACCACGCCCAGGGTCAGTACGATGATCTC
GGCCGAGAGGATGAAGTCGGTGCGGATCGCGCCTTTCACCTTGTCCTTCTCCCACGCCAC
CATGTCCACCTGCGCGTCGGCCAGCGCCTTGCGCCGCTCGGCCTGATGCTCGGCGTCGTC
CTCGGCTGAGTGCAGGAACCGGTGCGCCAGCTTCTCCACGCCTTCGAAACAGAGGAAGGC
ACCACCGATCATCATCAGCGGCACGATCAGCGGCACGTTCCAGCCGCGGCTGTGCAACCA
GGCCTCCAGCGCGCTGATCGCCAGTGCCGCCGGCACCAGGATCACCTTGTTGACCAGCGA
GCCCTTGGCCACCGCCCACACCACCGGCAGTTCGCGGTTGGCGTTGACCCCGGTGACCTG
CTGCGCGTTCAGCGCCAGGTCGTCGCCCAGCACGCCGGCGGTTTTCTTCGCCGCGACCTT
GGTCAGGACCGAGACATCGTCGAGGAGGGTGGCGATATCGTCGAGCAGGGCAAACAGGCT
GGCAGCGGCCATGGGAAGTCCAGAGAGGGAATGAGCGGATTCTGACCGATACCGGGGCAG
CTGCGGAAGCGGACGGATTCACCGCGTGCCCACCGCCCCCCGGCGACACTGCGGAATCCG
GACATTGCCGGCCAGCGGCCGGCACGACCGTCTTTGCCGCATGGGAGTTCCGCTTGAGCA
ATCCGCCCACCGCCAATGGCAATCCCCCGCTGGTCAAAGGCATGAACCGGCGCAGCCAGA
TCCTGCGCCTGCTGATGCGCTACCGCCATTCGGGCGTGTTCTCGGGCATGAACCTGGATG
CCGCCAGCAACCAGGCCGACGTCCCCGCCGACGGCAACCCGGAGCAGTTCGTCAGCGACC
TGGAAGCGCTGGGGCCGACCTTCGTCAAGCTGGGCCAGATGCTGTCCACGCGCCCGGACA
TGGTGCCGGTGGAGTTCGCCACAGCCCTGGAGCGCATGCAGGAAAAGGTGGCCGAGATTC
CGGTCGAGCGCATCCATGCGATCGTCGAGCAGGAGCTGGGCGCACCGGTGAACAAGCTGT
TTGCCTCATTCGATCCCGAACCGCTGGGCTGTGCCTCGATCGCGCAGGTGCATCGCGCGG
TGCTGCACGACGGACGCCAGGTGGCAGTGAAAGTGCAGAAGCCTGAAGTGGCTGCACAAC
TTCGCTCGGACCTGGAGGCGCTGCGCAGCTTCGCGCTGGCCGCCGACCACCTGACCCAGG
TGGGCCGCCGCGTGCGCCTGCGCGACTGGCTCAACGAGTTCGCAAAGACCCTGATGCAGG
AGCTGGACTACCACGCCGAGGCCGAGAACCTGGCCCGTTTCGGCCGACACCTGAAGCCGT
TCCGCCGCCTGTGGATTCCGCAGCCGCTGTGGGACTACAGCAGCCAGCGCGTGCTGACCA
TGGAACTGGCCACCGGCGTGCGCGTGGATGCGATTCCCGATGTGCGCCGTACCGAACAAT
CGATGGACCCGCTGGCGGCGGCGCTGATCCGCGGCTACCTGGACCAGATCTTCGTGCACG
GCGAGATCCACGCCGACCCGCACCCCGGCAACCTGCGGGTGATGCCCGATGGACGGCTGG
CGATCTTCGACCTGGGCATGGTCGCGCACATGCCGCCGCGCCTGCGCGAACGGCTGCTGA
AGATCCTGTTCGCCGCAGTCGATGGCCGTGGCGAGGAAGTAGCCGACGATCTGATCAGCA
TCAGCACGCGGCTGGAGGCCTTCGACGAAGAGCGCTACCTGCGCGAGACCGGCCAGCTGA
TCGCGCGCTACGCCGCCAGCGGCAGTTTCTCCGAAGGCCGCGTGGTGCTGGACATGGTGC
GCATCGCCACCGCCTGCGGCCTGCGCACACCGCCGGAACTGAGCCTGCTCGGCAAGGCGC
TGCTCAACCTGGAAACCGTATGCCGGTTGCTGGCACCCGAACTGGAGACCCGCCGCATCG
TCGAGCGCCAGCTGCAGCATGTGATGCGTGCGCGCCTGAAAAAGTCCCTGTCGGCAGCCA
ACATCGCCAGCGAGGCGATGGAGCTGCAGCAGCTGCTGCGCGATGGGCCGCGCAAGCTGT
CGGACATCATGGCGCTGCTGGCTGAGAACCGTCTGCAGATGAAGGTGACGGGCCTGGAAG
AATCGCGGCTGATGGAGAACCTGCAGAAGATCGCCAACCGCGTGGCGGCCGGCATCATCA
GCGCGGCATTGATCATGGCCGCCGCGATGATGATGAAGATCGACACCGGCTGGCACCTGT
TCGGCTACCCGCTCATCGCCCTGATTCTGTTGTTCATCGGCGTAGTGCTCGGCCTTGGCA
TCGTGACCAGTGCATTGCTGTTCGATCGTCGCGCGCGGGCACGCGAAGAGCGCGGGCATC
GCTAGCGAATCTGCGAAAACACCCGTATTCATGCGACTTTTAATGCAATCCAACGAAGCC
TTTCACGCTCGTTTTACCTTCTGAGCGCGATTTCGCGCGCGTCATTTCAACAAACATTTC
AGTCAGGTTCGTGCATGCACTATCGGGTCATCGGCCTGTCACATGCATGTGCGTGCGGCA
GCGCCGGTCGGATGGACACGCGTCGGTACGACGTCCATCACCACCACCCCGTCACTGCCG
AAGCTGCCTATGCTCTGGATACTGCTGCTGTCGTTGTTGCTGCTGTGCTGGTTGTTCCTC
GCGTCCGGCAAATGGGTGTGGTGGAAGGCCAGTGCGTTCTCGCTGCTGCTGCTCACGCTC
AGCGCATGGTGGCTGATCGACAAGCTGTCCGGTGATGGGCTCAACGCCGCCACGCTGTAC
CACCTCGGCGCCGACATGGAAGGCGCCGGAGTCTCCGACTTCAAGGGCTACATCGCCGGC
TTCATCGTGCTGGCGCTGGTCTCGCTGCTGCCGCTGTTCGCCACGCGGGTGAAGCGCTGG
CGCCGGCCCGGCCACGGTCGTGCGCTGTTCGCGGGCTTCGCGGCCGTGTGGGTGGCCACG
ATCATGATCAGCCCGCTGGCCCGCGACGGCCAACGCCTGTACCAGCAGCTGCGCCCGGTC
GACTTCGCCCGCATCGCCCCCGAATACCAGGTGCCGACGCAGCCGCTGCAGCGCCCGCGC
AACATCGTCTGGATCTACGGCGAGAGCCTGGAGCGCACCTACCTGGACGAGAACGTGTTC
CCGGGCCTGATGCCCAATCTCAAGCGGCTGGCGTCCGAGTCGCTGGACGTGCGCAACCTG
GCCTCGGCCGAGGGCAGCGGCTGGACCATCGCCGGCCTGGTGTCGTCGATGTGCGGCGTG
CCGCTGACCACCTCGCAGGGCGATGAGAACAGCATGGACCGGATGGGCAGCTTCCTGCCC
AAGGCGGTGTGCCTGGGCGACTACCTGAAGCAGCAGGGCTATACCAACCATTACCTGGGC
GGGGCCAACGGCCAGTTCGCCGGCAAGGGCCAGTTCCTCGCCAGCCACGGCTTTGACGAA
GTGCATGACCTCGCCTGGTTCAAGCAGCAGAAAAAGATCGGGCGCATCCACTACTCCGCC
TGGGGCGTGCACGACGACGTGCTGCTGGATACCGCCTACCAGCGCTTCGAACAGCTCTCG
CGCGCCGGCTCGCCGTTCATGCTCACCACGCTGACCATGGACACCCACCACCCGGCGGGC
CACCTGCCGGTGTCGTGCAAGGGCGAGCGCTACCAGAGCCAGTACGGCAACATCAACATG
CTCAACGCGCTCAAGTGCAGTGACCGGTTGATCTCGCAGCTGGTCGAACGCATCCAGGCC
AGCCCGTACGGCAAGGACACGCTGATCGTGATCGCCTCCGACCACCTGGCGATGCCCAAC
GATCTGACCCACATCCTGACCCGGCAGAAGCGCGAGAACCTGCTGCTGTTCCTCGGCGAT
GGCATTGCGCCGCAGCAGCTCAGCGCCGACGCCGGCACCACCCTGGATTCGGGTGCGACC
CTGCTCAGCCTGCTGGACCCGAACCTGAAGACGATGGGCTTTGGCCGTTCACTGATCGAT
ACCCAGCGCGCGCCCAGCGCCAGCGTGGCCACCCAGCGTGATGGCGGCCGAGATTACCCG
CAGTACCTCGCCTTCGCCCGCTCGCTGTGGCTGGGTGAGCCGACCCGCGAACTGAAGATC
GACGGCGACGACCAGGTGGTGGTCGGCCTGCAGCACGTGCAACCGCCGGTGCTGCTGGAA
TACGACAAGGACTGGGGATTGAAGTCGGTGTATCTGGAGAACACCTCGCGCCAGTTTGAT
GATGCCGACCCGGACAACACCCTGGCCTATGTCGACCGCTGCACCGCGTTCGAGGACGGC
TCGGCCGATGGCGACTGGTGCGCCCTGCTGGTCAACCGTGACAACGGCATCAAGCTGTAC
CGCGACAACGACCTGCGTGGCGGCATTGCCGTGGACGCACCGCTGGACGCATTCCAGGGC
CCGCGCCCGAGCGTGCGCCAGGCGCACATGATCACCCAGAAGGGTCGCCGCACCCGCGCC
GGCCAGTACATGCTGCAGCTGGTGGCGAGCACGCGGCCGGATCGTGGCTTCTGGATCGAG
GCGGTGTCCTCGCAGCGCAAGGTGGTGCTGGCCCAGCAGTGGGTGCAGCCCGATGCCAAC
GGCAAGATCAACGTGTCGTTCGGGCTGGACCACGAAGTGGATGATCTGGAGATCCGCGCG
TGGTTGAACCATGCCGAGAAGCTGGCAGTGGATACGTTCGCACTGGTGCCCTCGCGCGGC
CGACCGCGGGGATAGGGTTCTTTGCAGGGCTGCGCCCTGCAAAAAACCCCCTACTCCTGC
GGATCGCGGGTGATGTGGATATCGGTCGGGGTCGACAGCGGAATGTTCCGCTCCGCCAGT
ATCTGCAGCAGGCTGAAGTACAGATCGCTGCGGGTGGCGTAGACCTGCCGCGGGCTGGCC
ACGTACGCGAAGCTGTTGATGGTGATCTGGCCACCGGCAATGCTGTCGATGTAGACCGTC
GGCGCCGGCTGCTTCAGCACGTTGGTATGCGCGGTGTACGCATCCAGCAACGCCTGCCGC
AGGTTGCCGACATCGGTGCTGGGCGGCACCGCGAACTGGATCTGGATGCGGCCCTGGTTG
TTGCCCATCGTCATGTTGCGCACGGTCTTGGTGACCAGCTCGGAGTTGGGCACGATCAGC
GTCGACTTGTCGCCTACCTGGATCTCGGTCGAACGCAGGCTGATGCGGCGGATGTCGCCC
TCCTGGTCGCCCAGCTTCACCCAGTCGCCGATCTTCACCGGGCGCTCGGCCAGCAGGATC
AGGCCGGAGACGAAGTTCTGGGTGATCACCTGCAGGCCAAAACCGATACCCACTGACAGC
GCACTGACCAGCAACGCCAGCTTGCTCAGCTGCAGGCCCATCGCGCTCAGCGCCCAGATC
ACCGCGATGATGATGCCCACGTAACGGGCAACCGTACTGACCGAATTGCGTGCGCCCAGA
TCCAGTTCGGTCTTGGGCAGGTAGGTGTCGGTCAGCCAGCGCTGCACCAGCTGGGTGATC
GCCAGGCCGGCCAGCAGCGCCAGTACCGCCAACACGATCCCCGCCGGTGCCAGCTTGGTG
CCACCGATATCGAATCCGGTCGTGAACAGTGAAGTGAAGCGCTCCACCACCGCGCCGATG
TTGCCGAACGGCGCCACCAGGGCAAGCAGCGTGAGCAGCACGACCACGGTACGCAGCGCC
GCCGACAGCAGCACGCCGGCCTGCTCCAGCCGCGATACGCTCAGGCCGGTGCTGAGCAGG
ATGGTCTGGCCAACCTTGCTGTCGGCGTTGAGCATCCAGGTGCTCAGGTCATCGACGAAC
TTGAACAGCAGGGTCGCGGCCAGCACTACGATGCTGCCGCCGATCAGCTGCTGGTTCACG
AACTTGGCGAAGTTCAGGTAGCCCAGCAACGTGGCAATGATGGCCGCCACCACCGCGATG
TTGCCCGCTACCCGGGCCAGTACCAGCCAGCTGCTGCGACGCACCGGCGTGGCCGCGCCC
ACGCCATCGGCCTGTGCCTCCAGCTTGGCCTCGGCCTCGGCGGTCTGCCGGCGATGCAGA
CGTGCCAGGGTCACCAGCATGGCCATGATCAGGCCGAGGTAGGTCAGCGCAATCAGGCCG
TCCAGCGCCACCGTGGTGACGTCGCTGGTACGCGTGGCCTGATCGAGGGCGACCAGCACC
GTGCTCAGCCAGGCCAGCGCCGCCGCGCCCCACGCGTACTTGCGCAGCTTGAGTGCGGCG
GTGTCATCCAGATTCAGCAAACGCCACGACGGACGCTTGGGTACCAGCATGCACGCGCTG
AGCGCCGCGATGAAGGCGGCGCGGAAGGTGGCCGTCTCCAGGCCGTCGGCCACCACCTGC
AGGCGCGGCGCGATGGCATCGATCGCATCGAGCGCTGCCATCAGCACCACCACGGCATAG
CCGGGCAGCAGCGTACCGACCAGCAGCAGCCACATGGCCAGGCCGGAGCGGCGCAGGCGA
CCGTCCGGCGCACGCTCGGACGCCGCAAAGCGCCGCCCCAGCCTGCGCAGCCACAGCCGC
AGCGGGAACATCATCACCAGCGCGGCCAGCAGGCCCAGCAACGGCGTGCCCCAGCCATTG
GCCCGAACGCCGGCGACGAACGTATCGCGCCCCTGCTCGGCCAACGGCGCGACGCGTGCG
ATATCGATCGGCAGGCGCTCGGCCACCTTGCTCCACAGCGCCGGAGACAACGGCGAGGCG
ACCTTCTTCCCCATGTCTTCGGCGCGTTGCGCAGTGCGCTGCTGGTCGATGTCGGCTGCC
AGCTGCTGGGCACGCACGGCACTGGCCTTGGCCTGCGCTACCGACGCGGCCAGGCCGTCG
CGCTGTTTGGTGATGGTGCGTCGTTGCGCGGCCAGTTCCGGCGGTTCGGTAGTGCCTTCC
GCAGGCGTGCCCAGCTGCGCCAGCTGTTCGCTGATCCGATCCAGCTGCGGCTGCAACGCC
TTCTCCAGCGCTTCGGCATCGCGCCGGGCCTGCGAGGCATTCTCGGACAGCATCGCCAGT
GTCTCGATGGCCTCTGCATCGCCCCGCTTGCGCTCGACCTCCTTCAGCCTGGAATCGATG
TCCGCCAGTTGCTGCTTCGGCGTGGGGTCCTCATCCTGGGCCAGCACCGGTGCGGACAGC
AGGAAGGCAGTGCACAGCAGCAGGGCCAGCCAAGGCCCCCGTGCACGGATCGATCGCAGG
AAAGAAGACACGCCAGCCACACCGTTTCGCGCGGACCACCGCGCCTGCGCGCGACTATAC
GGCACAGGCGGTAAAGGCCGGATGGTGGGGCAGAGGACCACACCCACCGCGATGGGAGCT
TCGACGGGGTGAAGGCGCGGGGTGGTCACGACGGGGCGATAACGGCCTGGCGATTGCGGC
GGGGTGATCGTGGCCGGGCGAATCGACGGGGTAGAGTCGACTGTTAGTCGACTATCGCGC
GCAGCGCGGGCTTTGGCACAGCGTCCAGCGAAGAGCAGTCGACCAACAGTCGACTCTACC
CCGTCGATTCACCCCGCCTGCGTTTCCGCGCGCACGCGCGCCACGCCGGCGAAGTCAGTA
CTTCAGGCGCAGCTCTTCGACGGCCGGCTGCTGCAGCGCGTACCAGTCCTGGAACTCTTC
CTCGGTGATCTCATCGGGCGCGTACACCGCCACCGGGTGCCAGTCGTGGTCGGTGGGCAG
CGGCTGGCGCGGGCCGGCACGCAGGCTGTAGCTGACGCCCTCGTAGTCGACCAGGTCATC
AACCTGCGGCCACTGCTCGCGTGCGAACGCGGATTCACTCTTCAACAGGATCACCTGGTA
CATCGGCACCTCCACCTCGGTTGGATCAGGAAAACACGGCGCTGGCGGCAGCATACCGCC
ACGCCGGTGACAACGGGCACGCCGCAGCGGCGACGGAACGTTCTGGACACGGCCATCGCC
CCGGCTTCACCCGCCCATGGCAAGGCCATCGGCATCGTGGAGGCCCACCCCTGCCACGAC
CGCCGATGACCGACCACCCGCCGCTGAAGACCGTCGCCGACCTCAAGCTGCCCCGCTACC
TGGGCACCTGGTATGAAATCGCACGCCTGCCGATGCGCCACGAGCCGGAAGGCTGCACCG
ATGTGTCGGCGCACTACACCCTGCTCGACAACGGCAACGTCGGCGTCACCAACCGCTGCC
GCATGGACGGCGACGTCGAGGAAGCCACCGGCGAGGCCTGTGCCGTCGACAACGACAGCG
CACGGCTGGAGGTGAGCTTCCTGCCCAAGGGCCTGCGCTGGTTGCCGTTCGCCAAGGGCG
ACTACTGGGTGATCCAGGTCGCTCCGGACTACAGCGTGGCGCTGGTCGGCAGCCCGGACC
GCAAGTACCTGTGGCTGCTGGCCCGCGAACCGCAGCTGGACGCTACCGTGCAGGACCATT
ATCTGGCCACCGCCCGCCTGCAGGGCTTCGATCTGTCCGAACTGATCCACACCCCGCACA
CCGGTCGCCCCACAGCCTGAGCCGCCCACTCATGGACCTGAAGAGTGGCTACCCGTGGTG
GGCGGTGCGCAACGGCCTGATCCACGCCTTCCCACCGCTGGAGCGGGATCTGCGCTGCGA
CGTGCTGGTGGTCGGCGGCGGCATCACCGGTGCGCTGATTGCCGACGAGCTGTCCGGGCA
TGGCCACGACGTGGCGGTGATCGAGCAGCGTGACATCGGCTGGGGCAGCACCGCTGCCAG
CACCGCGCTGCTGCAGTACGAGATCGACACCCACTTGCTGGAACTGGCCCAGCGCTATGG
CCAGGACGCCGCGGCGCTTGCCTACCGGGCGTGTGCGGAAGCAATCCCAGCGCTGGGCGA
CGTGGCACGCGGGTTGAAGGACGTGGATTTCCAGCGCATGGACAGCCTGTACCTGGCCAG
CCGCCATCGCGACGTTCCGCGCCTGATGGCCGAAGGTGAGGCGCGGCGCAGCATCGGCCT
GGATGCCCGCTGGCTGGGCCCGGAGGCACTGCAGGAACGCTTCGACGTGAATGCCGGTGG
TGCCCTGCTCACGCGCCAGGCGGCGCGGGTCGATCCCTATCGGCTGACCTATGCGCTGCT
GCAGCGCGTGCGCCGGCGCGGCGGCCAGGTGCATGACCGCACGGTGCTGCACAGCCTTGA
TGCCACTGCGCGCGGGGTGACCGCCCGTACCGAAGACGGTGCCACCATCCGCGCACGCCA
CGTGGTGCTGGCCATGGGCTATGCCAACCAGCGCTGGCTCAAGCAACGGGTCGCACGCAA
CCGCAGCAGCTACGCCTTCATCACCGATCCCGTCGATGCGGACGTGCTCGGCCGGCTGCG
CACCACCATGGTGTGGGAGAGCGCCCGCCCCTACCTGTACCTGCGCGCCACCGGCGACCG
TCGCCTGCTGGTGGGCGGGCTGGACGATGCCATGGACATCCCCGCCCGCCGCGACCGGCG
CGTTGAGAGCAAGGCCGACAAGCTGATGAAGCAGCTGCTGCATTGGTTCCCACGGCTGGA
CCCGGTGCCGGCGTTTTCCTGGGCCGGCACCTTCGCCGAAACGGCGGACGGCCTGCCGTT
CTTCGGCCCGCACGATCAGTGGGGGCCGCGGGTGCACTTCGCCATGGCCTACGGCGGCAA
CGGCATCACCTATTCGATGATCGGCGCGCAGCTGCTGCGGGCCGGGATCGAGCGGCGGGC
GCATCCGCTGGCGGGGCTGTTCGGGTTCGGGCGCTTGTAGCCTGCAGCCAGGCATGGCCT
GGCTCTACCGCGAGCGGGCGCCGACAGGCATCATTCAAGCAGCCCCTGCTAGCGTCGGCC
TGTACCGCCGCGTGTTGCGCGGCCACCTGTCCGCTGGAGCACCGTCATGATCCGCCCCCT
GACCCTGCTGCTGTGCCTGGCCCTGCCGGGAACCGTGCTGGCCCAGTCCGCCGCCGGCGC
CACCGCGCCGCAGGCTGCCGGCCTGGACCTGACGCTGCCGCAGGCGCCGATGCGCTACCT
CAACGACCCGGCCCTGCAGCAGGACCCGCCGGGCACGTACTACGGTGACAAGAGCGGCCC
GCGCGTACACGACGACGCGAAGATCGCAGACGTCACCGACGACAAGGTCAAGGTATCCGG
CAGCTTCACCACCGGTATCGGCTATTCCAAGAACGGTGGCAACAGCCACTACAACGCCGC
CACGCTGAACCTGAGCAAGAACTACACCACCGATGAGGGCAAGACCCACGGGGTCAACGT
CAACATCCACGTGAGCGAAGGCAAGGGCCCGGGCTTCTTCGGCCCGTACGGCGGCTACTA
CGGCCGCGGCCCGGGCTATTGGGATTACCCGCCGCCGTTTGGCTGGTAACGCCCCGCGTC
GGCCTGGGCCGACCAAGGTCGGCCACTACCGCTGCGTACGCTTGGTAGGTGTCGACCTTG
GTCGACACGCTCTGCATTCCGTGCCGGCCAGCGGCCGGCACCTACCCGCACGCGAATCAA
TCCAGCCAGCCATCGCGCTCGCTGTGCAGGATGCGGCCGTCATAACCGCTCAGGCGCACC
TCCACCTTCTGGTTGCGGGCATTGCGGGCTTCCAGCGACCAGGTCGCACCATCGCGTTCC
AGCGAATGGATCTCGCGCAGGCCATGCGCCTGTGCCCGTGCCAGCACCTGCTCGGTGGTC
AACAGCGCGCGGCTGCTGTGCTCATCGAAGATCTCGCCGGTCTTCGGGTCCACGTAGACC
TCGCTGAAGCGGCCATCGGCGCGGCTCACGTCAGCCTCCCACAGGCCATCATCGCGTTCG
ATCTCGTGGATCTGGGTGTAGCCGGCCTTGCGCAGGGTCTGTTCAACCTGGGCCATGCCC
AGCGGCGCAGCCTGTACGGCCGGCGCGACGGCCAGCAGGGCAACAGTGGCGAGGGTGAGT
GACTTCAACATGGGGGTTCTCCTGTTCGTGTTCGTGGCCGGACCATCCCGGCAACGCCAC
AATGCACCCCGTGGTTAACAGCGCCTTAGCCGGCACTGTTAGCCAGCTGTTAGTCACCTC
CGCCACACTCACGCCTGGTCCTACAGTCCTCCCCGCGCCCCGATGCTCTCCACCCTGCCC
CTGCTGCTGGCCCTGGCCAGCGCCCCGACCGCCGCCGCGCCCGCACAGGACCCGGCGCAG
CAGGTCGCGCGCCGCGCCGTGCAGCAGGGCCGCTACGTGCCATTGGAAAGCGTGGTGCGC
CATGCGCTCAAGCGCTTTCCGGGCCAACTGCTGGAAGTGGAGCTGGACGACGGCGTCTAC
GAAGTGGAGATCCTGCGCGGCGACGGCGTGGTGGTGGAGCTGGACTATGATGCGCGCAGC
GGAAAGCTGCTGAAGACGGAGCTGGACGACTGATGCGCATCCTGTTGGCCGAAGACGATG
CCGCACTGGCACAGCGCCTGGTGCCCCTGCTGGAACAGGCCGGCTACGTGGTGCACGTGG
TCGCCGACGGCCGCCAGGCCGAGGAGATCGGCCAGATCGAAGACCTGCAGGCGGCCATCG
TCGACCTGGGCCTGCCCGGGCTGGACGGATTGAGCGTGATCGAGCGCTGGCGCGGCAACG
GCCGCAGCTTCCCGGTGCTGGTGCTGACCGCACGCGGGCGCTGGCACGACAAGCTGGCCG
GATTCGACGCAGGCGCCGACGATTACCTCACCAAACCGTTCCAGGCCGACGAACTGGTGC
TGCGCCTGCGCGCCCTGATCCGCCGCAGCCATGGCCACGCCAGCCCGCGCCTGCACTGCG
GGCCGCTGCAGCTGGACGTCAACGCCGGCCGCTTTGAGCTGGATGGGCAGGCGCTGTCGC
TCAGCCCGCAGGAGTTCCGCCTGCTCAGTTACTTCATCCACCACAGCGGCCAGGTGATCG
GCCGCGACCGCCTGGGCGAACAGGTGTTCGACGGTGGCCACGACCCGGACTCCAATGCGC
TGGACGTGCTGCTCGGACGCGTGCGCCGCAAGCTCGGCATCGACCTGATCCAGACCGTGC
GCGGCCAGGGCTGGCGGCTGGCCGCGCCGTGAGCCGGCAACCCTCCCTGCGACGGCGCCT
GCTGCTGGCTGGCGGCGCCGGCCTGCTGCTGGTTTCGCTGCTGGCCAGCGCGCTGCTGGG
CGAACTGTTCAAGCGCAGCGCGCGTGACCGCCTCGACCACGAACTGCAGCAGGACATGCT
GACCCTGCTGGCGCAGGCCGAAGTGGACCCCGAAGGACAGCTGCGCCTGCGCCAGGAACC
GAATGACGCGCGCTTCCAGCGCGTGTTCTCCGGTGCCTATTGGCAGATTGCCGGTGCCGA
TGGCCGCGTGCTGCTGCAGTCGCGCTCGCTGTGGGATGAAACCCTGCCGGCCATGGCCAC
AGGTGCGGCCACGCGCAATCTGGCTGGGCCACTACAGCAGTCCCTGCGTGCACGCGTGCA
ACAGGTGCGCCTGCCGCGCGCCAGCGCACCGTTCGTGGCCGTGGTTGCCACCGACCGCAG
CGCGCTGGATGCGGATGTAGCCGCGTTCCGCAAGCGCACCGCCATCGCGCTGGGCGTGCT
GGTCGCGGCCTGGCTGGCGGTGCTGGCCAGCCAGGTGCACTTCGGATTGCGTCCGCTGCA
CCGCCTCGGCGCACAGCTGGAACGGGTTCGGCGCGGCGACGCGCAGCGCATCGAGACGCA
GGGACTTGGGGCGGAGGTCGCGCCACTGGGCGAAGAACTCAACGCGCTGCTGGACCACCA
GCAACGCATGGTCGCGCGCGCTCGGACCAGCGCACAGGATCTGGCGCATGCGCTGAAGAC
CCCACTGAGCGTGCTGGCCACCGAAGCCGACGGCGACGGCGCGGACTGGCGGGCGACCGT
TCGTGAGCAGAGCGCCCGCATGCAGGCCAGTGTCGACCGCTACCTGGCCGCTGGGTTGGC
CGCCGACCATCGCCAACGCACCGACGTGGCGACTGTCGGACAGGCGCTGTGCCGGCTGAT
GGCACGCGTGCATGGCGAACGCGGCATTGCGTTCACAGCGGAAGGCATTGATCCGGCGCT
GCAGTTCGCCGGTGCCAGTGCGGATCTGGAAGAGATGCTGGGTAATCTGTTGGACAACGC
CGGGCGGTGGGCGCGACAGCAGGTCACTGTCGAAGCGGAAGCCCACAACGGGCAGTTACG
CATCGAAGTGCGTGATGACGGCCCTGGCCTGACGGCGGATGCGCTGTCCCAGGTCACACA
GCGTGGTGTACGCCTGGATGAGCGCGAGGGCAGCAGTGGATTGGGGTTGGCGATTGTGAG
CGATATCGCCGCCAGTTATGGCGGGCGCCTGGCGCTGGAAAATGCGCAGCCCGGCCTGCG
CGCAGCGTTGTGGTTGCCGGTGGCGTGAAGCGGCCAACCTAACGGTGGGTAGTGCCGGCC
GCTGGCCGGCAACCACGTGGTCACCGGAAACGCCCTGCGGAAGCCGGCCAGCGGCCGGCT
CTACCAAGCGCCAATCCGGCCGGTCGCCGCACACCCGGTAGGTGTCAACATCGGCCAACC
TCACGATGGGTAGTGCCGGCCGCTGGCCGGCAACCACGTAGTCACCGGGAACGCCCTGCG
GAAGCCGGCCAGCGGCCGGCTCTACCAAGCACCAATCCTACCGGTCGCCGTGCACCCGGT
AGGTGTCCACATTGGCCAACCTCACGGTGGGTAGTGCCGGCCGCTGGCCGGCAACCACGT
AGTCACCGGGAACGCCCTGCGGAAGCCGGCCAGCGGCCGGCTCTACCAAGCGCCAATCCG
ACCAGTCGCCGTACGCCCGGTAGGCGTCGACATTGGCCAACCCAACGATGGGTAGTGCCG
GCCGCTGGCCGGCAACCACGTGGTCACCGGAAACGCCTTGGGGAAGCCGGCCAGCGGCCG
GCTCTACCAAGCGCCAATCCGACCGGTCGCCGTACACCCGGTAGGTGTCGACCTTGGTCG
ACACACATCAGACATCAACGGTGATGCATCCACCAGCAATCAATCGCGTCCAGCACGATG
TGGATGAGCAAACCGAAGCCGAACAACCGCGTTCTCTTCGGCACGCACAGGCCTGCATAC
ACGGCAATTGCCGGTGCGGTGTGCAGCGGATGGAAACCGATGCTGCAGCGGTTCGGTGCA
TAGATCGGATCGGCCAGCAGGTGGTCCAGGTCGATGATCCAGCCCAGCAGCATCAGCAGC
CACGCCGAAGCAAAGCGCTTGCGCCAGAACAGCCATGCCAGCAGGGCTGGCACGGCGGCA
TGCAGGAACAGGTGGAAGATCGCGCGGACGCTCATCTGCAACGGTGGCGCCGGGCAAACC
CGGCGCCGTCCATCAGACCAGCGGTTCGTCGGACAGGTAGGTGTAACCGGTCAGGCCGGC
TTCCAGCGCCTCCGACAACTCCTGCGCGCGTTCCGGCGACAACTGGGCCTCGGCCACGCG
CTGCGCATAGGTCGCACGCAGTTCGTCCAGGCGGTAACCCACGTAATCCAGCATCACGTC
GGTGGTGTCACCACGGCGCTGCTGGGTGATCGCGTAGCCATCGGCATCGGCCAGCACTTC
CACCGCGTCGGTATCGCCGAACAGATTGTGGATGTCGCCCAGGATTTCCTGGTAGGCGCC
GACCATGAAGAAGCCGATGCGGTAGCTCTCGCCCGGCTTCATCTTGTGCAGCGGCAGCGA
GCTGTCCAGGCTCTCGTTCTCGACATAGGTTTCCACCATGCCATCCGAGTCGCAGGTCAT
GTCGGCGATGATGCCGCGGCGGTCCGGGGTTTCATCCAGGCGCTCGATCGGCACGATCGG
GAACACCTGGTCGATCGCCCACACGTCCGGGATCGATTCGAACACGCTGAAGTTGACGAA
GTACTTGTCGACCAGGCGCTCGTTCAGTTCGTCCAGCACCGGGCGATGGCTCTTCTCGTC
GTAGCTCAGGCGCGCACGCACGCCGTGGGCGATGGCGTAGAACAGATCGTCGATGCGCGC
ACGCTGCGGCAGGTCGATCTGGCCCAGCGCGTAGCTGGCCAGGCCTTCGGCATGGAAATG
CTGCGCTTCCTGGAACAGTTCCACCGCCGGGCGCACGTCCAGCTCGTCGTGGATCTCGCG
CAGGTGGCGAATCGCCGCCGGTTCGTCGTCGTGCTGGTCCGGCACGCGGCCTTCCTGCGC
CTCTTCCACTTCCGAGACGTTGGCGATCAGCACCGCGTGGTGTGCCGTCATCGCGCGACC
GCACTCGGTCACGATGCGCGGCGGGGTGAGGCCGAACTCCTCGCACGCGTTGGCCAGCGG
CTGCACGATGTTGCTGGCGTAGGAATGCAGGCCGTAGTTGATCGAGCAGAAGCTGCGCGA
ACGGGTGCCTTCATAGTCCACGCCCAGGCCACCGCCCACGTCGACGTGGGTGATCTTCGC
GCCCAGGCGCGACAGCTCCACGAAGTAGCGGGTGGCTTCGCGCATGCCGTTGGCGATGTC
GCGCACGTTGGAGATCTGCGAACCCATGTGGAAGTGCAGCAGGTTCAGGCAGTCGGCGTA
CTCGGTGTCACGCAGCGACTTCCACAGGTCCAGCAGCTGGCGCGGGGACAGGCCGAACTT
GGCCTTGTCGCCACCGCTGTTCTGCCACTTGCCGGCGCCCAGCGAGGCCAGGCGCATGCG
CACGCCCAGGCCCGGCTTCACGTCCAGCGCCTTCGACTCTTCCAGCACCAGCTTCAGCTC
GGACGGCTTCTCGATGACGATGAAGGTCTGCAGGCCCAGCTTGCGGCCGATCAGGGCCAG
GCGGATGTACTCGCGGTCCTTGTAGCCGTTGCAGACGATCAGGCCACCCGGACGCGACAG
CGCCAGCACGGCCATCAGCTCGGGCTTGCTGCCCGCTTCCAGGCCGAAGCCCTCGCCGTG
GTGGCTGGCCAGGGTGCCGGCCACGCCGCGGGTCTGGTTGACCTTGATCGGGTACACCGC
GGTGTAGCCGCCGCTGTACTCCCAGTCCTGCTGGGCCTGGGCGAAGGCCGCCTGCAGCTT
GCCCAGGCGCTGGCCGAGGATGTCCGGGAAGCGCACCAGCAGCGGCAGCTTGGCACCGGC
CGCGCGCGCCGCATCGACCACCTTGGGCAGTGACACCACCGGGCCGTCCGCCCCGGTCGG
TCTCACCACCATGTGCCCGGCCTGATCCACGTCGAAGTAACCGTCCGCCCAATGCGGGAT
CGAGTAGGTCTTGCGGGCTTGGTCGAGGGACCAATCGGTCATTTCAGTCGGCCTTGTTGG
CAATAAAAGGGGGGGCATGATAACGCCTATATGCCCACAGGTTCGTTATCATGCGCGCCC
GCGCCCGTGACAGGTTCCAACCTGAACAGGCCGATCCGTCCGGATGTGGCATCTGTGCCA
CGCGGCCCCGCCCGCCAGCCCGGCTCCACCCCTCCGAACAGGACTGTTTTCCAATGACTG
ACAGCAACAACTGGTACATCGAACACTTCGAGCGCACCGGCTCGGCCATCGGCTACCGCA
TCACCGGCAAGCTGGACGAGGTGCAGTCGCCGTTCCAGAAGATCGAGATCTTCCAGACCA
CCGACTGGGGCAACCTGATGACCATCGACGGGGCCATCATGCTGACCAGCAAGGACAACT
TCTTCTACCACGAGATGATCAGCCACCCGGTGCTGTTCACCCACGCCGCACCCAAGCGCG
TAGTGATCATCGGTGGCGGCGACTGCGGCACCCTGCGCGAAGTGCTCAAGCACACCGGCG
TGGAGAGCGTGACCCAGTGCGATATCGACGAGCAGGTCACGGTGATGGCGCGCAAGCACT
TCCCGGAACTGTGCGACTCCAACGACGACGCCCGCGCCGAGCTGCTGTTCGACGACGGCG
TGGCCTACATGGCCAACTGCCCGGCCGGCAGCGTGGACGTGGTGATCGTGGACTCGACCG
ACCCGGTCGGCCCGGGTGAAGGCCTGTTCAACAAAGCCTTCTACGAGAGCTGCTTCAAGG
CCCTGAAGGACGACGGCATCCTGGTGCAGCAGTCCGAGTCGCCGCTGATGCAGCTGGAGC
TGATCAACGAAATGCGCACCGAGATGGGCAAGGCCGGCTTCGGCTCGTTCAAGACCCTGC
CGTTCCCGCAGCCGTGCTACCCCACCGGCTGGTGGAGCGTGACCATGGCGCGCAAGGGCG
ACAGCAGCTTCGACTTCCGCCAGGCCGACTCGGCTGCCAAGACCTTCAACACCCTGTACT
ACACCGCCGCGCTGCACACCGGCGTGCTGGTGACCCCGCCGTTCGTGCAGGCGGCACTGA
AGTAATGCGTGCCGACCAACGGTCGGCACCCACCCATGCAAAAGAAAAACCCGCGCTGGC
GACAGCGCGGGTTTTTTCATGTTCCGGTAGTGCCGGCCGCTGGCCGGCAACCTCATGTAA
CGATCAGAGCGCCCAGATACCGGCAATCACCGCCACCACCAGGCCCCACTTGATCAGCTG
GTAGGCCACCACGCTGCGCTCGCGCAGTGCCTTGGCCTTCAGGCGCACCTTGTAGACGCT
GCCGAACGCCTTGTTGACGCCACCGGTCGGGTCACCCGGCAGGTTCGGCGATGCACCGCC
GGCCAGCAGCGTGGCCGCCACCGCGCGGTTGAACAGGCCCGGCAGGCCGAAGCGCAGCGG
GCGGGCGATGTCGCAGAACAGGATCACCCGGTCATCGGGCGTCTCGTTGTGCGCGTGGTG
GATGTAGGTCTCGTCGAACATCATCCACTCGCCATCGCGCCAGCTCTTCTTGATGCCGTC
CACTTCGATGTAGCAGCCGTCGTTGTTCGGCGTGGCCAGGCCCAGGTGCAGGCGCAACGA
ACCGGCGAACGGGTCGCGGTGCGGGCGCAGTTCGCTGCCCGACGGCAGCTGCGCGAACAT
CGCCGCGCGCACGTCCGGTAGGGACTCCAGCAACGCCGTGGTCTTGGGGCACATCGCCTT
CGCCGACGGGTGCGACGGGCCGTACCACTTCAGGTAGAAGCGCTTCCAGCCACGGCGGAA
GAACGAATTGAAACCGGCATCATTGAACGTGCTGGACGCGGCGATCTTCTGCGCATCGCG
CAGCGCCAGCGCCTCGTCGCGGATCATCTGCCAGTTCTGGCGCAGCGGCTCCAGCTGCGG
GAACTCCTTGGCCGGGTCCAGGAACGGCGTGGTCGGCACCTTCGAGAACATGTACATGAC
CACGTTGATCGGGGCCATGAAACTGGAGTGGTCCAGCAGCTGGCGCGACCAGCGCGCGCG
GACCTTGCCACGGAAGTGGATGTACAGCACGCAGGCGACGAACAGCGCTGCAATGACGAT
TTTGATGATCAAAGCACTTTCCTCCAGCCGCGGCCGGAACGGGAATCGGGGTGGTGCACG
GCCTGGCGGCCAGCACCGGTAAGGAACGCGGCAGGGAACGGGACGTGCCGAAGGGTGCGG
CCGCCGATGTCGCGAATTAACAGCTTATGGTCGGCAGGCCGTGCGTCGGGGTCAAGCCGG
ACGTGCGCGACGTTCAGCGGGCCGCGGATGAACGAACCGATGCGACGCCCAACCTATTGA
TTCGGAAAGAACCGTCGACCAAGTGAGACATAATTGTCCGATTGAGCGCGACGAACTGTT
CCAGCCACGCCCCTGACATTTCTCCGACAAATCGTGGAATAGCGAACTGGCGAGTACTAA
AATTAACGAAAACTTAGTAACTCCCTGTAACACCGGTTCGCTTGACGCTTTGCGCCACCC
ACCGGGTCGTCCGAGACCCCGACATGTATCTTCCTGCTCTGCCCCCCTCCTCCTGCGGCG
ATGAGGCCGCCACCCCGCTGCTGCTCAAGCGCGGCGAACGCTTCCTGGCCCCCGACGTCT
ATCGCACCTGCCTGGACGGGCGCGAGGCAGTCATCAAGGACTATTCCCGCTACCGCGGCA
CGCCCGTTTCGCTAATCGCGCGACTGATGGTGCGCCGCGAGGCCCGCATGCTGCAGCGCC
TCGGCGGCTGGAAGCACGCCCCCGCGCTGCTCGGCACCCTCGGTGGCCTGGCGCTGGGCA
TGGAATTCATCCCCGGCCAGACCCTGAGCACCGCGCAAGCCGTGGGCAATGACGTGTTCG
AGCAGCTGCAGCACGCGCTCAGCCGTTTGCACGCCGCCGGCATCACCCACAACGACCTGC
ATGGCACCAACGTGGTGGTCAGTGGCGGCGTGCCGGTGCTGCTGGACTTCACCTCGGCCT
GGCGCGCTCCACGCTGGCTGCGCCGCAACCCGCTGAGCCGGCAACTGAGCCGCAGCGACA
TGAAGAACCTGCTGAAGATCCGTCAGCGCGTGACCGGCCAGGCGCCGAGCGCCGCGCAGG
CCGCACTGGTGGCCGACCCGGGCTGGGTCGCGGCCGTGCGGCAGGGCTGGAAGCGGTTCT
ACAAGTGGGCCAAGCGGCGGTAAGCGCCGCGTCTTTCGGGCGGCGATGGATCGCGAGATG
AGATGGGACAGCGCCGGGGGGCTGCGTGCCCCGACGGGGACGATGCCTCGGGGGGTGCGT
GCGCCGATGGGGACGACATCTCGGCTGCTGTGTGCGCCTTATCAGGTAGAGTCGACTGTT
AGTCGACTGCTCTTCGTTCCGAAGCCGAAAAACCCCGCGCTGCGCGCGCAAGTCGACTAA
CTGTGTAAACCCACCACGTTGTTCAGCAGGACTCTGGAAATAGGTGGCTGGCCACCGATC
CCCATGTGAGGGCGGTGCCAGTTGTAGTGGTGCAGCCATTGGGTCAGCACG
>contig00020 len=72172 cov=35.0 corr=0 origname=NODE_20_length_72172_cov_34.978671_pilon sw=shovill-spades/1.0.4 date=20220914
ACAACAAGATCAAGGTCATCAAGCGCGTCGCCTACGGATACCGAGACGACGCCTATTTCT
TCCTCAAAATCCGTGCAGCCTTCCCCGGACTTGGGTGAAGAACCAAAAAAAACGCCCCTG
TCTCCAGGGGCGTCTGCAGTCGCGTCATGACTGTTGTGTTGCGGTGTAGCGATTACTGCT
GCACAAAACCGATCTTCTTCATCTGAGCATTCTTCGCGGCGGCCAGAACCTTGGCCATCA
CGTCGTACTCGGAATCCGGGCTGGCGTCGATGCGCAGTTCCGGCTGGTTGGTCGGGTCAC
GCTGGACCTCCTGCTCCATCCGCTGCTGCAGCTCGCTGGTATTGATCGGGCTGTTGTTCC
ACGAGACCTGGTTGCTGGCGTCGATCTTCAGTTCGATCGGCGGCGGCGGTTCGACCAGCT
GCGGCGGTGGGTTGAGCACGCGCTGCGGCAGGTCGACGGCGATCGGGTACGTCATGATCG
GCGCGGTCACGATGAAGATGATCAGCAGAACCAGCATCACGTCCACGAGGGGCGTGACGT
TGATGTCTGCCATGGGGCCCTTGCCACCACCACTACTGAATGCCATGGCTTATTGCCCCT
TTTCTTTGGTCGCGACGAAGCCGACGTCCAGCATGCCCTGCTCCTGCGCGACCTTGGTCA
GGTCGTTGATGACGCGCATCTTGGTGGTGCGGTCACCACGCAGGTTCAGCGGCGGCTGCG
GGGTCTGCTGGGCGGCGGTCGCCAAGCGCGACTCGAGAGTCTGCTTGTTGATTTCTTCGT
CGTTCCAGTAGATCGAGCCGTCTTCCTTGACTGCCAGGGTGATCGGTCCGGAACGCTTTT
CAGCGTCTTCCGGCTTCTGGATCAGGTTGGCTTCCGGCAGATCCACCTTGACCTTGTGGG
ACATCAGGGGCGCCGTGATGATGAAGATGATCAGCAGCACCAGCATCACGTCCACGAGGG
GCGTAACGTTGATGTCGGCCATGGGGCCGCCGCTGTTACCACTACTGAAAGCCATAACGG
GCTCCGTCTAGATCTTGGTGACTACTTACGTTCGTCGCTGGGTGACGCGCGCCGCAATTA
GCGGACGCGCGAGCCGGTGGCGAAGAAGTCGTGCAGGTCGTGCGCGAAGGTATCGAACTT
GCTGATGGTCGCGCTGTTGATCTTGCTGAAGAAGTTGAAGGCGAACACGGCCGGGATCGC
GACGAACAGACCGATCGCGGTCATGATCAGCGCTTCACCCACCGGGCCTGCAACGGCGTC
GATCGAAGCGGAGCCGGTGGCACCGATCTTGATCAGGGCGCCGTAGATGCCCCACACGGT
ACCCAGCAGACCGACGAACGGAGCGGTCGCGCCGACGGTGGCCAGCAGGGTCATGCCCGA
CTGCAGCTTGTTGCTTTCGCGGGTGACGGCCTGACGCAGGGCGCGGTCGACGAACTCCGA
ACGGCTCAGGTTCTCACCCACGCCGCCGGTGGCGCCGCCTTCAGCGCGCTGGTGGTGCGC
AGCAGCCTGGGCAGCGTCCAGGGCGATCTTCGAGAACGGCTCCGAAGCCGGCTGCTCTTC
CATGGCACGGATGGCGTCCTGCGCGTTCGGGGTATCCCAGAACAGGCTGACGACGCGATC
AGCAGCGCTCTTCAGGCGGGTCGCACGGAAGATGTTGATGACGGTCCAGTACCAGGACAT
GGCCGACATGGCGATCAGGGTCAGCAGCACGACCCAGGAAACCGCGAAATCACCCGGCTT
GGTGGTCATTTCGTGGATCAGGTGCTCGAAGCCCATCTGCGACAGGGCGTTGGACGGATT
GCCCCCGGCAGCAGCGGCGATGAAAATTTCCTGCAGCATGACGCTTACCTTTGTTGTGTG
TGGTGATAAAGGGTGTAGCTAAGCTAAACAATCGAACCGGGAGCGGGGGTGGCCATGCGG
ACACCCGGGCGCATCAGTTCAGCGCAAAGTTGACCGGGACGCGAACGCGACCTGCCGCCT
TCTTACCGCCAGATTCAGCGGCGTTGAAGCGCCACTTGCGAGCCGCTTCCATCGCGGCAC
GGTCCAGGTCGCGGTTACGGCTGGACTTTTCCACCGTGACATTGGTGACGTTGCCGTTGG
CATCGACATCAATGATCAGGATCACTTCGCCCTGGATACCCGCGCGGAAGGCGGCCGGCG
GGTAGCGCGGCGGATTCATGGCCTTCGACGAGATGTCCACGCTGGCCTCGATCGAGGTCG
CAGGTGCCGGCGGCGCGGGGGGCGACGGCGGGGTGACGATATCGCTCGGGCGCGGCTCCG
GCACGTCCACGACCGGCGCCTGCGGCGGCGGCGGGACCGGCGACGGCTTCGGCGGCGACA
GATTCTTCACCGGCGGCGGCGGAGTATCGGTCGGCGGCGGCGGCGGCGGCGGCGGGGGCG
GCGGCGGCGGCGCATCGACGATGGTCACCATGACGTTGCGCTCCTTCTCAGCCACGGCCT
TGGGAGCCACGGCGGGAATGAGGAGCATCATGAAGGCGGCCAGATGCAGGGCAATTACAA
ACGCGATGCCGACGATGCGAGGCCAGCTCAGCCCCTTGTCATCGGGTTGTTCGTACCGGT
GAACGACTAGTTGTTCCGTCATGCGCCAAGAGCTCAATAGTGGGGCCGGGATGCCGGGGG
CGGAATCCCTGATCAGCGGTGCATGACACCGCAGGAACCTCCAAGCTTATACCAATCCTG
AGCGCCTGCGCATCAACTGGGCAGGCATTCAGGCGTTATTCCTACTTACTTCAGGTTGAT
GATTTTCTTGGCATCAGCCTGGTTCTTCACACCCTTCGCCAGCGCCTGCTGGGCGGCCTG
CTTGGCCTCCGGGATGCGACCTTCGGCATGCAGGACGCGTGCCAGGTTCAGGTAGGTCTC
ACCGTCCTTGGACAGCGGGGCAGCCTTCTGCCACGCATCGATCGCCTGCGGCACCTGGTC
GGAGTAGTAGTAGGACTGGGCCAGCGCCAGGTAAACCTGGTAGTCCGGCTTCAGGATGCC
CTTCTGCAACCCTTCGTTGATGACCGCGATGACGTCCTTTTCCTTTTTGTCGGTGTTGGC
ATAGATGGAGTACAGCTGCTTGTACTCGCGCTCTTCGGTGAGCTGGCCGCTGCTGCGCAG
CTTGTCCATCACCGCGGCCGCCTTGTCCATCTGGTCGGCCTGCATGTACATGCTGGCCAG
GTTCAGCTGGGCCTTCTTGTCGTTCGGGTTCTTGGCGGCCAGCGCCTCGGCTTCCTTGAC
CGCTTCGCCGGACTGGCCGGCTTCGGACAGGGCCGCCATCAGCAGCTGGTTCCAGTTGTC
CTTCGGTTCGGCGGAGCCGGCGATGGCCTGCTTCAGCACCGGAATCGCTTCCTGGTAGCG
CTCCAGCTGGTACAGCGCCTGGCCCTTGGCGATCAGTTCTTCCGGCTTGGTCGACTTGCT
CTCGGCGAAGTACTTGTCGAGGGTTGCCAGGCCTTCGGCTGTCTGGTCTTCCTGCAGCTG
CAACTGGCCCAGCATCAGCATCGACTGGAAGTGGCCGTTGTTGTCCAGGCCGTTGAACTG
CAGGACCTGCTTCAGGTAGGCGATGGCAGCCGGGGCGTCATCGGTCTGGTAGGCAGCCTG
CGAGGCCAGCTGCGCGGCCAGCGACTTGTCGTACTCGTTCGCGGCGCTGTCAGCCAGGAT
GGCGTCGGCCTGGGTGCGGGTTTCCGGGAACTTTTCCTTGTTGTAGCTGTCGATCATTTT
CTGCAGCTTGCTGCCCATCTTGGCCGAAGCCTTGACCGTCGGCTCCTGGCGGGTCGCGTT
CGGGTACAGCGCCTCGGCCTTGGCCTGCTTGCCGCCACGGTTGCCGCGCTCGGAGGAACG
CGAGGACTGCGCGAAGGCATCGGTGACCACGGCGCCGGTCAGGGCGGTCGCGACGAGGAC
GGAAAGCACAGCTTTGTGGTTACGGAAAATCATCGTTCACCTCGATCGAACCGCCGGTTA
GCGGCAAAGTCGGACTGTCAGAAAAATCTGAGCCGCCAAACGTATCAGAAACAGATGGCG
TGAGAAATCGTTTTATGTGCTGCAATACAGCATAGAACTGCGCACTCATCCGCACTTTGG
CCGTAGCCCGGCCGCCTGCGCCTGCTGATAGACCGGCGTCAGGCCCGGGGCATCACGTCG
CAGTTCCTGGATCCGGTTGGCCGGATCCGGGTGGGTGGACAGCCATTGCGGGCTGCGACC
GCCGCTGGCGGCCATCATGTTCTGCCACAGGTCGACCGCCTGCGCCGGATTGAATCCGGC
CTGGGCCATCAGTCGCTGGCCGATCACGTCAGCCTCGCTTTCCTGCGTCCGCGAGCCCGG
CAGCAGGAAGGCAGTCTGCGCGCCCATGCCACCGAGCTGGTTGACGGTGCTGGCAGCACC
TTCGCCGTAGGCTGCGCCAGCCAGCGCGCCGAGCACGGCCAGCCCGGTCTGCGCACCCAT
CTGGCGGGTGATGCGCTCTTCGTGGTGGCGGGCGATGACATGACCGATTTCATGGCCGAT
CACGGCAGCCAGCTGATCCTGGTTCTTGGCCACGGTGAAGATGCCGGTGTTCACGCCGAC
CTTGCCGCCGGGCAGGGCGAAGGCGTTGGGCTCCTTGTCGACGAATACCGCCGTCTCCCA
CCGTACGCCACGGTATTGAGCTGGCAGCTGCGCGACCAGGGCGTTGACCACGCACTGCAC
GTAACCGTTCTGGCGGCCGTCGGTGCTGATCTTTTCCTTCTGCTTGGTTTCGGCGAACGC
CTGTGCGCCGAGCTGGTCCAGCTGCGCCTGCGAGACGCCGCCCACCATCTGCCGGCGACC
GGTAGGGGAGGTGGTGGTCGCGCAGGCGCTGACCAGGGTGGTGATGACAAGGGCCAGCAG
CAGTTGTTTCATGGAAACTCCCCCGTGTTCATATGCGGAGTGTGTAGCGTAGCGGCTTAA
TCTTTCGTCAAGCGGACGCGGCGTTACGTTGACCCCAGGAACACCATCGCGGCAAGGGCG
ACCGCATTGTTCAGCGCGTGGGCGGTGATCGCCGCCCACAACGTGCCGGTGCGCCGGTAG
AGCCAGCAGAACGCAGCTCCCATGCCACCATAGACCAGCCACAGCTGTGCGATTTCGGCC
GGGCCATTGGCACTGGTGCCAGGGATCTCATGGATCAGGGCAAACGCGAGGCTGCTCAGT
ACCACGCCCAACCCTGGTCGCCCGGCCTGCCACAGGCGGCCAAACAGCACGCGGCGGAAC
AGCAGTTCCTCGTAGGCCGGCGCCAGGACCACCGCGAACAGCACCAGGAACAGCGGGAAA
CGTGCGATCGCGCTCTGCATCAGCGCCAGATTGGTGGGGACCGGCTCGACGCCGAACTGC
TTGGCCAGGAAGGCGATGCCGTTGCTGCCGAGCACGATCAGGGTCGCCACCAGCAGGGTC
CAGCCCCAGGTGGAGGGGCGGCGCAGCGCCTGGCGCGAGGCGTGGCGCTCGGCGGCGTTG
GCCGGCCGTCGCCAGAAGTACAGCAGCAACGCGGCGCCACCGGTGGCGAACAGTGCCATG
AGAATCTGCGCAAGCGCGCCGGGCTGGCCCAGTGACGCCGCGACCGAACTGGCGTCGGGT
GCGCCAGCGCCAGCCTGCGCGTTCGCGTAACCAACCACCACGCCACGGTACAGGCCCCAC
AGCAGGCCACTGACCAGGCTCAGGCCGAACAGGGTGACAGCGGCGATGCCCAGGTCGATG
AAGAACCCCGCCAACGGCGAAACGGCACGCGGCGCGGCAGAAGCCGGCGGAACCGGGGGC
GGAGCGGAGACCGGGGCGGATGCTGACATCAGGTACCTGTGTTCAAGAGTCGAAGGCCGG
CGCGCCTCCCCGCGCGCCGGCCGTGTCCCGATTGTGTCAGATATCCAGGTTTGCGACCTT
CAGCGCGTTGTCTTCGATGAAATCGCGACGCGGTTCGACGACATCGCCCATCAGGGTGCT
GAAGATCTGGTCGGCTGCGACAGCGTCCTCGATACGCACCTGCAGCAGTCGGCGGGTTTC
CGGGTTCACCGTGGTGTCCCACAGCTGCTCCGGATTCATTTCACCCAGACCCTTGAATCG
CTGGATCTGGCGGCCGCGCTTGGCCTCCTCGAGCAGCCAGTTCTGTGCCTTGGCAAAGCT
GTCGACTTCGATCGACTTGGCACCGCGGGAAATGGTCGCGCCCTCGCGGACCAGACCGTG
CAGCAGCTTCGATGCCTGGTGGATCGCGCGCAGTTCGCCGCTTTCGAAGGCCGACATCGG
CAGCACCTGGATGTGCTGTTCGCCCATGTGGCGACGGGTCACCAGCACAGCGGCCGGGCG
CTCGTCGTTGGCTTCCTGCAGTTCCAGCGTGAAACGCGGGCTGCCCAGGCTGCCCTGGTT
GAGGCGCTTGGCCAGTGCATCCAAGCCCTCGCCTTCGCCGGCAGCGCGCAGGCTTTCCAG
GTCCATCGGCACGAAATCGACCAGCGCTTCAAGCAGGTTGCGGTCGTAGCGATGTGCGTT
GCGCTCGATCGAATCCAGCGCGGCCGCGTAGGCCAGCAGCAGCTTTTCCAGCGCAAGGCC
TTCGATGCCGGGCTCGCCGGTGGCCGGCACCAGCGCAGCGTTTTCCACCGCGCTGCTGGC
CAGGTAGCTGTCCAGCGCCGGGTCGTCCTTCAGGTACAGCTCCTGCTTGCCCTGCTTGAT
CTTGTACAGCGGCGGCAGGCCGATGTAGACGTAACCGCGCTCGATCAGCTCCGGCATCTG
ACGGTAGAAGAACGTCAGCAGCAGGGTGCGGATGTGGGCGCCGTCGACGTCGGCGTCGGT
CATGATGATGATCTTGTGGTAACGCAGCTTGTCCGGGTTGTACTCGTCTCGGCCGATGCC
GGTGCCCAGCGCGGTGATCAGCGTGCCGACCTGGTCGGAGGACAGCATGCGGTCGAAGCG
CGCGCGTTCCACGTTGAGGATCTTGCCGCGCAGCGGCAGCACCGCCTGGTTCTTGCGGTT
GCGGCCCTGCTTGGCCGAGCCACCTGCCGAGTCACCCTCGACGATGAACAGTTCGGACAG
CGCCGGATCCTTTTCCTGGCAGTCGGCCAGCTTGCCCGGCAGGCCGGCGATATCCAGCGC
GCCCTTGCGGCGGGTCAGGTCGCGGGCCTTTCGCGCCGCTTCACGTGCGCGCGCGGCGTC
GACGATCTTGCCGGCGATCGCCTTGGCTTCGTTCGGGTTCTCCTGCAGGAACTCTTCCAG
GCGCGCACCGAAGGCGTTTTCCACCGCCGGACGCACGTCGGAGCTGACCAGCTTTTCCTT
GGTCTGGCTGGAGAAGCTCGGGTCCGGCACCTTCACCGACAGCACCGCGATCATGCCTTC
TCGCATGTCGTCGCCGGTCAGGTTGATCTTGGCCTGCTTGGCGATGCCGTTCTGCTCGAT
GTAGTTGTTGAGCACACGGGTCAGCGCACCGCGGAAACCGGCCAGGTGGGTACCGCCGTC
CTTCTGCGGAATGTTGTTGGTGAAGCAGTACATCGTCTCCTGATAGGAGTCGGTCCACTG
CAGCGCCACATCCACGACGATGCCGTTGTGCTCGCCGGTGACTGAAATGACGTTCGGGTG
CAGCGGCGTCTTCAGCTGGGCCAGATGCTCCACGAAGCTGCGGATGCCACCCTCGTAGTG
GAAGTCATCGCGACGGCCGTCGCCACGTTCGTCGGCAAGGACGATCTTGACGCCGGAGTT
CAGGAACGACAGTTCGCGCAGGCGGCGGGCCAGGATGTCGTAGTGGAACTCCACGTTGTC
GTGGAAGGCGACGGTGGACGGCCAGAAGCGCACGGTAGTGCCGCGCTTGGTGGTGGTTTC
CAGCTTGGCCAGCGCGGTCACTGCGGCGCCGTTGCTGAATTCCTGCTGGTAGTGGAAGCC
GTTCTGGAACACGTCCACCAGCAGCTTCTGCGACAGCGCGTTGACCACGCTGACGCCGAC
GCCGTGCAGGCCGCCCGAAACCTTGTAGCTGTTGTCGTCGAACTTGCCGCCTGCGTGCAG
GACGGTCATGACGACTTCGGCTGCAGACACTTCGCGACCGAGCTTGGCACTCATCTGCTC
GTGCTTGCCAGTCGGGATACCACGGCCGTTGTCGGACACCGAGACCGAACCGTCGGCGTG
GATCGTCACCGCAACGTGGTCGGCGTGGCCGGCCAGCGCTTCGTCGATCGAGTTGTCGAC
GACCTCGAACACCATGTGGTGCAGACCGGTGCCGTCATGCACGTCACCGATGTACATGCC
GGGACGCTTGCGGACAGCCTCCAGGCCTTCCAGGGCGGTAATGCTGTTGGCGTCGTAATT
GCCGTTGTTTGCCGGGGTGTTCTGTTCGTCGCTCATTGCGCTTGCCGTAGGCTCCGCAGG
TCGGCCACCGCTTGGAGCGATGTGCCGAGAATGAAAGGATTCCAACCCGAATTATACCAG
CCGGGGTCGAGCGGCCCTGGTGTGCCCACTATGGCACAGCCACGATCTGTGCATGTTCCA
CGTGGAACCGGGCGATGTGGGTCAGGTCCAGCAGCGCCGCCGGGGTTTCGGTAGCGGTGA
TGAAGATCTGTGCCGGCCCATTGAGCAGGCGCTCCAGCACCCGCGCCTGATGGGTGCGAT
CCAGCTCCGAGGCCAGATCGTCCAGCGCGATCACCGGCCATTCGCCGCGCTGTTCCGCAT
AGTCCTCGGCCTGCGCCATCAGGCAGGCCAATGCCGTCAGCTTGGCCTGGCCACGGGACA
ACGCATCACGCCCCGGAATGCTGTGGAAATCCACACTCCAGTCTGCCCGGTGTGGGCCGA
CCGAGGTATAGCCGGCCTGCCGGTCACGTTCCCGGGCCAGAAGCAGGGCATCGGCCAAGG
GAAGCTCATGCCGCCGCCAACCGGGACTCAGTTCCAGCCCCTGGATGCCGAGTTGCGGAG
CCAGGCTGGCGGCCAAGGCCACCGTGCGCTGCTGCAGACGCTCCAGGTAGTGCTGACGGC
GGCTGGTCAGCGGTTCCCCGGCCTCGGCCAGCTCGTGATCCCAGGTATCGAGCATCCGCG
ACGGCCCGCCCTGCTTGAGCAGAGCATTGCGCTGCTTCAGCGCCCGGGAATAGCGGCGCC
ACAGGGAGAGAAAATCCGGTTCCACGTGGAACAAGCCCCAATCGAGGAAGCGACGGCGAG
GTTCGCCACCCCCACTGACCAGTGCATGGCTCCCCGGCTCGAACGTCACCACGGCCAGCG
CTGCGCAGAGATTGCCCAGCTGCGCGACGTCTTCACCGTCCAATCGTCCCTTCCAGTCCT
GGCCACTGTGGCGCAGCCCGGCCTTTCGGCGGTGGGGCGGGTGATCGGCACGCTGTTCGT
CCCATTCCACGAAGATCTCCAACGCTTCCTGGCCCTGGCGCACCAATCCGTCGCGGACCC
GGCCACGGAAGCTTCGTCCGTAGGCCATCAGGTGCAACGCTTCGAGCACGCTGGTCTTTC
CGGCACCGTTGTCGCCAGTCAGCAGGTTCAATCCCGGCTGGGGCGACAGGTCCACCGCAC
TGAAGCGACGCAGTTGGTGGAGGGCGAGGCGGCGGATAAGCATGGGGCGCGAAAGACCAT
CCGCACGAGGCGGTAGTGGGGCAGGGAATCCATCAGCTTACTGCATCGGTCAAGCCAGCC
GTGGCGCGCCAGACATCGCCACTGTGCTGAAGCCTCCGCCTGGCAACCCTACGCGTGTTC
CACGTGGTGGCGCTCCCTCACCTGGGCTCGCCTGGGTCTGGATATGCCCGGGAATCCTTG
AATTCTGAGCGGCGGCGCAGGGTACGGGCCTTCAGATTTCAGCGATTTCAGCCTCATTCC
GCGAGCATCGCCAGGTGCCCCCGACGGTGGGTTGCGCGAACACCGCGCGGATTTCTTGAA
ATCTACGATGCGATGCCGTGGAGGGTTCCACAGATTTCAAAGAATTCAGCCCATTCGTTT
CACGCTGTCCACAGCGGGTCTGTATGACTTATACACAAGGTATGGGCAAACTGTGGATAA
AAAAGCCCTTTTGCCCGACCTGCGAAACTATCCACAGGTTCCCCCCCAGCCTGAGGGGCC
TCTATACAGGGGGTTTCAGCTGCATAAATCTCTTGAAAATCAATTGGATAATGCATTTTT
CCACGAAATCTGGGCCTACCATCACCACCATGCTTTAGATTTATACCCAGATTTAGAAGC
TAGGCCAGCTCTGATCCGGCCCCAACCACGCCTGTGGACAGTGACGTCTGCAGATGAAGC
AACCACTGCGATAGCGGATGCGATCCGCTTCATCCATCCGACCAGATCGGGTCACCCTCA
ATCAGGCTGAAGACCCGGAACTGCGTACTCGACCGAAGTTGGCTGGGCAGCGCCCAGGTC
AGCAACCTGGATTCCTAACGCGCAGGGCCGATTGCATCGGAGGGGCAACCAGGAACAATC
GGCAAGCAGCAATCTCGAGCAAGACATTCGCCCAGACCTGGAGATTCCGCGATCCCCGAT
GCTCCACGTGGAACCTGCAAAAAAAACGCCCGGGGAGATCCCGGGCGTCCTTCGGTTCCA
CGTGGAACAGGCTGCTGTCAGAGACGCAGCGGCATCACCACGTGACGCGACTTCTCGCTG
CTGGATTCACGAACCAGCGCAGAAGAGTTGGAATCGCGCAGCTGGATGATGACCTCCTCA
TCGCGCAGCGCGGAGAGGGCGTCCAGCAGGTAGTTCACGTTGAAGCCAATGGCCAGATCA
CTGACCGTGGTGTCGGCTTCGATCTCTTCCTGGGCTTCTTCCTGTTCCGGGTTGTGCGCG
CTGATCTTCAGGTTGCCCGGCGAGACTTCCACGCGGATGCCGCGGTACTTCTCGTTGGAC
AAGATCGCGGCGCGCTGCAGCGAGGCACGCAGTGCTTCACGATCAACCTTCACTTCGCGG
TCGGCACCGATCGGAATCACCGCTTCGTAATCCGGGAAACGACCGTCGATCAGCTTCGAG
GTGAAGGTGACATCGTCGCGCTTGACGCGCACGTGGCTGCGGCCGACTTCCAGTTCGATC
TCGCGATCGCCGCTCTCCAGCAGGCGCTGCAGTTCGGTCACGCCCTTGCGCGGCACGATG
ATCTGGCGCTTGGAACCGCTGGGCTTGGCCAGATCGGTTTCACACAGGGCCAGGCGATGG
CCGTCGGTGGCGACCGTGCGCAGCGCATCGCCGCGCAGGTCGAACAGCAGGCCATTGAGG
TAGTAGCGCACGTCCTGCTGGGCCATCGCGAACGCAGTGCGCTCGATCAGTTCCTTCAGG
GTTGCTTCGCCGATGGCCACGCGCTCGGTGGCTTCCACTTCGTCCACCGACGGGAAGTCG
TTGGAGGGCAGGGTGGCCAGGGTGAAGCGGCTGCGGCCGGCCTGCACGGTGATCTTGTCA
CCGGTCTGCGAGACGGTAATCCGGCTGCCGTCGGGCAGGGCGCGGATGATCTCGAACAGC
TTGCGGGCGGGAATGGTGGTTTCGCCGTCCTGGGCGTCTTCAACCGCGATCCGCGACACC
ATCTCCACTTCCAGGTCGGTACCGGTCAGCGACAGCTGGCCGTTCTGCACCTGGACCAGG
AAATTGGCCAGAACCGGAAGGGTCTGGCGGCGTTCGACCACGTTGACGACCTGTGCCAAC
GGCTTGAGAAAGGCTTCGCGCTGCAGTGTGAAACGCATGTGGTTCCGTGCCCCTATGCTT
TAAAAAATGTGGAATAAATCAAAAGCTTGGTGGTGCTGGTAGAGACAGAATCGCTGGAAA
ACAACGCTAAGTCTTTGTAAATAAAAGGATTTCAGGCATCGAAACCCTCTGTATTACCGA
CCCCCAGGGGGTGGGGAAAGCTGTGGATAAAACCGACGCGATTTCAAATGCCATTTTTAT
CCACAACGTGTCCCGCGCTTGCTACCGGATTCTGCACCGTTTTGTGCGATGACGCCTCAT
CGGCATCCGTGCATCATTCGCTCAGCTTCCGGATCAGCTTGTCCCAGTCCTCGCGGAGCT
TGCCGTCGGTTTCCATCAGGGTCCGGATCTGGCGGCAGGCATGCAGCACCGTGGTGTGAT
CGCGACCGGCAAAGGCATCGCCGATCTCGGGCAGGCTGTGCTCGGTCAGTTCCTTGGTCA
GGGCCATGGCGACCTGGCGCGGGCGTGCCAGCGAGCGGGTCCGACGCTTCGACAGCAGAT
CCTTGATCTGCAGGCCGTAGTAGTCGGCAACGGTTTTCTGGATGTTGGGAATGCTGATCG
CCTGCTGCTGGGCGCGCAGCAGGTCGCGCAGGGTTTCCTGGGCGAATTCGGTGGTGATCG
CGCGGCCGGTGAAATTGGCGCGGGCGGTCAGGGTATTGAGCGCGCCTTCAAGGTCGCGCA
CGTTGGAGCGCATCTTCTTGGCGATCAGGAACGCAACATCATCGGGAATCTCGGCACCGC
GTTCGCGTGCCTTGGCCAGCACGATCGCGGCGCGGGTCTCGAAGTCCGGCGGTTCGATCG
CGACCGACAGGCCCCAGGCAAGCCGCGACTTCAGGCGCGCTTCCAGGCCCTCGACTTCGC
GCGGATAGCGGTCGCAGGTCAGGATGATCTGCTGCTTGCCATCGAACAACGCGTTGAAGG
TGTGGAAGAACTCTTCCTGGGTGCGGTCCTTGCCGGCGAAGAACTGGATGTCATCGATCA
GCAGCGCGTCCACCTGCTGGAACTGGCGCTTGAACTGATCCATGGTCTTTTCCTGCAGGG
CCCGGATCATCGCGCTGAAGAACTGTTCCGAACGCAGGTACAGCACCTTCGCGCCCGGAT
TGGCCTGGCGCATGGCGTTGCCGGCGGCGAACATCAGGTGGGTCTTGCCCAGGCCGGTGC
CCCCGTACAGCAGCAGCGGGTTGTGCGCGCGGTCGCCCGGCTTCTGCGCCGCCTGGAAGG
CGGCGGCCAGGCCCAGCTGGTTGCTGCGGCCTTCGACGAAGTTGGCGAACGTGTAGTGGT
TGTCCAGGTTGCCGGCGAACGGCACCTGCGGTTCGCTGGACACATGCGCCGACGGCGTGG
AAACCGGCGCGTTCTGCGCCTCGACAGGGCGCGGGCGCGAGCCGATTTCAAGAAAAACGT
CGCTGAAACCGGCGAAGTGCGCCAGCAGTTCGCGGATCCGGGCCAGGTACAGCTCGCGGA
CCTGGTCGACGATGAAGGCATTCGGTGCATACAGCACCAGGCTGTCCACGCGCAGATCGG
CCTGCAGTGGCTTCAGCCAGGTATGAACGTCTTCCGGCGGGAACTCCGCTTCGAGGCGCT
CGAGACTACGGGACCAAGCATCCATCAGCAATAATCGTCCGGTGGCCGGGGCATGGACGC
GACAAGGCGCCCAAACACAGGCCTGAAAGGGGGGAAATGGATGGCTCAGACTACCACCGA
GCGCCCGCCTTCGGAATGCTTGTCCCCTACTTATTCACAAAAACATCCACAGCTATTGCA
CAGCCCGGTGAATTCGCGTAGCTGCCAGGGGTTGACTTGGGGCAGGGTACCTCTCTAGAA
TTTCCGGTTCTTTCCGTCCCATTCATACGAGAGGCCCCCAATGGCCACGAAGCGCACCTA
CCAGCCCAGCAACCTCAAGCGTAAGCGCGACCACGGCTTCCGTGCCCGTATGAAGACCGC
TGACGGCCGCAAGATCCTGTCGCGTCGCCGCGCCAAGGGCCGCAAAGTCCTGAGCGCCTG
ATTGCCATGCCGCACCCCGCGGCAGACGCAATCCCTTCGACAGTGAATACTGCAGACCCG
CGCAAGCGATTCCCTCGCTCTGCGCGGGTTCGCACGCGTGCCGAATACTCAACGGTCTTC
AACGGCGCCCGCCGTGTGTCCGATCCGCTGATGACCCTGCACTGGCTGCCGGCTGACCGG
CCGGCCAGGCTGGGTCTGGCGGTTTCCCGCAAGGTTGATCCGAACGCCGTCGGGCGTAAC
CGGATCAAGCGCGTCCTGCGCGACATCCTGCGTCAGACACGTACCGACATCCAGCCAGGC
GACTTTGTCGTCGTGGCTCGTAGTGCTGCGCGTTCCGCCAGCAACGACGAGATCCGCCAG
GCCTTCCTGCGCCTGCTGCGTCGCCTGCGTGCATTGCCCACGCCGGGCGTGGACGGCACA
ATGCCGCCGCCTGATGGCATCGCAACTCCTTCTTTGACCGAGCCGGCATCGCGTCCCGGC
CCCGCCGAGCCTGTCCGCTGATGAACCAGACCCGCGTATTCCTCATTTTTGCCTGGCTGA
TGGTGGCCGTGCTGCTGTGGATGGAGTGGAGCCGTGAAAAGGCTGCTCCGACCCCGGCAC
CAACCACCACGTCGGCCCCGGCCGCCGCACAAAGTGTTCCGGGCGCGAACCCCGGCGCCA
TCCCCAGCGCCCAGGTGCCGGGCGCCCCCGGCCCGGCCGCCGCACAGGCCCAGGCCAGCG
CTACCCCGGCCAGCCAGCGCGTGACCGTCACCACCGACGTGCTGCGCCTGGTGCTCGACG
GCGGCCGCGTGCTCGACGCCGAGCTGCTGCAGTTCCCGCAGACCAAGGACGAAGGCAGCC
CGCCGGTCCGCCTGCTGACCGAAGACCCCGCGCACCCGTACAGCGCGATCAGTGGCTGGG
CCAGCGAAGACAAGAACACCCCGGTCCCCGGCGCTGACGGCTTCAAGCTGGTGGGTGACA
CCAAGGACTTCGTGCTGGCCAAGGGCCAGAACGAGCTACAGATCCCGTTCGTGTGGACCG
CCGACAACGGCGTGACCATCAAGCGCACCCTGACCGTCTCGCGCAACGAGTACGCCGTGC
GCTTCAAGGACGAAGTCAGCAACGCTGGCGCCGCGCCGTGGAACGGCTACGTCTACCGCA
CCCTGGACCGCACCCCGACCATCCTGTCGCGGAGCATGACCAACCCGGATTCCTTCAGCT
TCAACGGTGCCACCTGGTACGACAACGACAAGAAGTACCAGCGTCGTGCGTTCAAGGACT
ACCTGGAAGACGGCACGCTGAACCAGAACATCACCGGCGGCTGGCTGGCGATGCTGCAGC
ACCACTTCTTCACCGCCTGGATCCCGCAGAAGGACCAGACCGCACACTACGTGCTGTCGC
AGGTGGCCGGTCGTGACCTGATCGAAGCGCGTGGCCCGGCCTTCACCGTGGCCCCGGGCC
AGTCCACCAGCACCGAAGCCCGCCTGTGGGTCGGCCCGAAGCTGGTCAACCTGATCGCCA
AGGAAGACGTGCCGGGCCTGGACCGCGTGGTCGACTACAGCCGCTTCTCGATGATGGCGG
TGATCGGCCAGGGCCTGTTCTGGGTGCTGAACCAGGTGCACAAGCTGGTCGGCAACTGGG
GCTGGGCGATCGTCGGCCTGGTGGTGCTGCTGAAGCTGGTGCTGTACCCGCTGTCGGCGA
CCCAGTACAAGAGCGGCGCCAAGATGCGTCGTTTCCAGCCGCGCATCGCGCAGCTGAAGG
AACGCTATGGCGATGACCGCCAGAAGTTCCAGACCGCGATGATGGAGCTGTACAAGAAGG
AAAAGATCAATCCGATGGGGGGCTGCCTGCCGATCCTCATCCAGATGCCGATCTTCTTCG
CCCTGTACTGGGTGCTGGTGGAATCGGTCGAACTGCGCCAGGCGCCCTGGTTCGGCTGGA
TCCAGGACCTGACCGCACGCGACCCGTACTTCATCCTGCCGGTCATCAACGTGGCAGTGA
TGTGGTTCACCCAGAAGCTGACCCCGGCACCGGGCATGGACCCGATGCAGCAGAAGATGA
TGCAGTTCATGCCGCTGGTGTTCGGCGTCATGATGGCCTTCATGCCGTCCGGCCTGGTCC
TGTACTGGGTGGTCAACGGCGGCCTGGGCCTGCTGCAGCAGTGGTGGATGACCAAGCGCC
ATGGCGGCGAGCCGGTCCCGGCCACCACCGCGCCGGCCCCGGTCAAAAAGAAGTAATCCC
GACCTGTAGAGTCGACTGTTGGTCGACTGGCAGTAGAGCAGTCGACCAACAGTCGACTCT
ACTACCGCCCCGGTCGATGAGAAGCCCGCCGCAAGGCGGGCTTTTCGCATGCGGCGTTAG
AATCGCCGGCACACCGTTCCTCCCACCTTCGAGTCCTCCATGCAGCGTGCGCCGTCGTTC
CGCCTGTTCCTGCCGTCGCTGTTGTTGACCCTGGTCGTTGCCGGCTGTGGCGACAAGGAC
GCGAAGGCGCCGGCGACCACGGTCACCCAGCCCAGCGCGCAGGCCGCGGCCGCCGCCGAT
CCCGCCGCTGCACCGTTGCTGGCCGCGCTGCAGAAGCAGCTCGACGGCTACCGCCGCATC
ATCGTGCTGCTGGCCGACGAGGAACAGCAGTCGGCTGCCGACCGCGGTACCTCCACGCGC
GTGGGCCAGCAGCTGTTCCACGATGGCCTGGAACAGCGCACGGCCATCGCCGCGCAGTTC
GACACGCTGCTGCGCGGCTCCAGTCCGCAGCGCTTCGCCACCCTCGGCACCGTGCTGGAC
TACATCGAGTCGGCGCCGGAACTGTTCGACGCCGACCGCCTGGCCTTCCGCGAAGTGCTG
CGTGACCTGCATGAACGGGTCGGCACCGATTCGTCGCTGCCGGCAGTGAAGCTGCACCAG
CGCATCGGTGAGGACCTGGAGGCGCTTGATGAGATCGAGCGCAACTACAACCAGGAACTG
ACCCGCATCTTCAGCCGCTTCGAGCGCACCCGCGCCATCGAACTGAAGCGTGAGAAGTGG
GACGACTACATCGCCCACCTGCACAAGGACTACAGCCGCGAAGCGATCCTGCGCGACTAC
GGCGTGATCGAGCCGTACCCGATGTCGATGAAGGACAGCGACCGCGAGATCTTCGGCCGC
GACCTGCCGGCCAAGACCGTTGTGCTCACCTTCGACGATGGCCCGCACAAGGCCTACACC
GATGAAGTGGTGGCCATCCTCAAGCGCTACGACGTGCCGGGCGTGTTCTTCGAAGTGGGC
CGCAACCTCGGCAAGGTCGAGGCCGACGGCAAGGTCAGCCTCGGCCCGATGGCGAAGATC
AGCCGCAACCTGATGGAAGAGGGCTATGCGGTCGGCAATCACAGCCTGACCCACGCCCAG
CTGTCGCGCACCACCGGTGACGCGCTGCGCCAGCAGGTGCTGGACACCGACACGCTGCTG
AAGGATGTCGACAGCAAGCGCGCGCCGCTGTTCCGCTTCCCCTATGGCGCACGCAATGCC
GAAGGCCTGCAGCTGCTCAACGAAGCCGGGCTGAAGTCGATCATGTGGAACATCGACTCG
ATGGACTGGGCCGACCCGGTGCCGGAATCGATCGTCCAGCGCGTGCTCGACCAGGTGAAC
AAGGAACAGCGCGGCATCATCCTGTTCCACGACATTCACGATCGTGCGGTGAAGGCGCTG
CCGCAGATCCTCGACCGGCTGATCGCCGATGGCTACCAGTTCGCTGGCTGGAACGGCCGC
GACTTCACGGTCGCCCGTGCGCGCAAGGGCGCGACCAACGATGCCACCGTCACCACCGGC
TACGAGAAGTCCTGGGCGATCGTGGTCGGCATCGACAACTACGCCAAGTGGCCGAAGCTG
GAGTACGCCAGCCACGATGCGCAGGCGGTGGCCGATACCCTGACCGGGCAGTTCGGCTTC
CCGTCCTCGCAGGTGATCGTGCTGAAGAACGAGCAGGCCACGCGCAACAACATCCTGGCT
GCCTTCCACGACCGCCTGGCCGATGACCGCACTGGCAAGAACGATCGCGTGTTCGTGTTC
TTTGCCGGCCATGGCGCGACCCGCCAGCTCGCCTCCGGGCGCGACCTCGGCTACATCATC
CCGGTCGATTCGGACCCGAAGGAATTCGCTACCGACGCCATCGCGATGACCGACATCCAG
AACATCGCCGAGAGCATGCAGGCCAAGCACGTGATGTTCGTGATGGATGCCTGCTACAGC
GGCCTGGGCCTGACCCGTGGCGGTCCATCGTCGTCGTCGTTCCTGCGCGAGAACGCGCGG
CGCAGCGCGCGGCAGATGCTGACCGCCGGCGGTGCCGACCAGCAGGTGGCCGACGCCGCT
CCGAACGGCCACTCGGTGTTCACCTGGGTGCTGCTGCAGGCATTGGCCGGCAAGGGCGAC
CTCAACGGCGATGGGCTGATCACCGGTACCGAACTGGCCGCCTACGTTGCGCCGGCCGTC
TCAGCCGTTTCACACCAGACCCCGGCCTTCGGCAGCCTGCCCGGTTCGCAGGGCGGCGAG
TTCGTGTTCCAGGTGCCGGACAGCCAGGAGTTCCTCAATGCCGATACGCGCCAGTTGACC
GCCGATGCGATCGCACTGAACAACAAGGTTGAAGCCGCCAGCGAAGCCAAGGGCAGCCAG
GCGCCGGTGACGGTGGCCGACCTGCAGGGCGGCAAGGCCAAGCTGGTGGTGCCCACTGCG
GGCCCGGCGTCGGATCGCCAGCGCGCGCAGCAGGCCAATGACCGCGGCCTGCAGCTGTAC
CGCGAGAAGCAGTACGACGAGGCGGTGGCGCAGTTCACCGAGGCGCTGAAGCTGCGTCCG
GACTTCGCCCAGGCCGCCAACAACCTCGGCTTCGTCTACTACCGCCAGCAGCGCTATGCC
GAAGCGGCGCGCTGGCTGGAGAACACGCTGAAGATCGACCCCTCGCGTGCAGTGGCCTAT
CTCAACCTGGGCGATGCCTACTTCAACGCCGGCGACAAGGCCAAGGCCAAGCAGGCCTAC
ACCACCTACCTGGCGTTGCAGCCGCAGGGCAGTGGCGCGGCCCAGGCGCGCGCACAGCTG
GAGAAGCTCTGAGCCATGAACGACGCGATCCGCACCGACACCATCGTCGCCATCGCCAGC
GCCCCTGGCGCCGGCGGTGTCGGCCTGCTGCGCCTGTCCGGCCCGCGTGCTGCGGCCATC
GCCAATGCACTGGGCGCACCTGCACTGCGTCCGCGCCACGCGCACTACGCGCGCCTGCGT
GATGCCGACGGCGAGGTCATCGACGATGGCATCGTGCTGTGGTTCCCGGCACCGAACAGC
TTTACCGGCGAGGAAGTGGTGGAACTGCAGGGCCACGGCAGCCCGGTGCTGCTGCAGCAG
CTGGTCGCGCGCTGCATCGCGCTCGGCGCGCGCCAGGCGCGGCCGGGTGAGTTCAGTGAA
CGGGCATTCCTCAACGGCAAGCTCGACCTGGCCCAGGCCGAGGCCATCGCCGACCTGATC
GCCGCGGGCGACAACCGCGCCGCGCGCGCGGCACGTCGCTCGCTGGATGGCGTGTTCTCG
CGCCGCATCGACGCCGTGGTCGAGCAGCTGGTGCTGCTGCGCATCCACGTGGAAGCGGCC
ATCGATTTTGCCGACGAACCGCTGGATACGCTCGGTGGCGCGCAGGTGCGGCGTGGGCTG
GAACAGGCGCGCAGCGATCTGGCCCTGCTGCGCCGCGATGCCGAACGCGGCCGTCGCCTG
CGCGATGGCCTGCACGCGGTGCTGATCGGTCCGCCGAACGCCGGCAAGAGTTCACTGCTC
AACGCGCTGGCCGGCAGCGAACGCGCCATCGTCACCGACATCGCCGGTACCACCCGCGAC
ACCCTGCGCGAGACCATCCGCCTGGACGGCCTGGAGCTGACCCTGGTCGACACCGCCGGC
CTGCGCGACGGCGGTGACGCCATCGAACGCGAAGGCATGCGCCGCGCCCACGTGGAAATC
GAGCGCACCGATCTGGCGCTGATCGTGCTGGATGCGCGCGATCCGGCGGCTGGCGAAGCG
GCGCTGGGCGAGGCCGTGGCGGCGGTGCCGCACAAGGTCTACATCCACAACAAGTCGGAC
CTGCTGGAGGCGTTGCCGTCGCTGGACGATCCGGACCGCGTGTTCGTTTCGGCCGCCACC
GGCGCCGGGCTCGACGATCTGCACGCGCGTCTGCGTTCGATCGCTTCGGCCGGGGCAGGG
GAGCAGGTGGATGGCGAGTTCTCCGCGCGCACGCGCCATGTGGATGCAATCGAACGTGCG
CAGGAACATGCGCAGCGCGCCGATGGCGAGCTGGCGCACGAGCACCTGGAGCTGGCCGCC
GAGGAACTGCGGCTGGCGCATGACGCGCTGGGTGAGATCACTGGGCAGATGAGTGCCGAT
GATCTGCTGGGGAGGATCTTCTCCAGTTTCTGCATCGGCAAGTAAGCCTTGGTAGTGCCG
GCCGCTGGCCGGCAACCCAGCCGAACGAGCTCCCCGGGATCGCTACGGGGTCGGAGCCCC
TGCGGGGATCCGACCCCAGGTCCCCCACCTGTCACATTGCCGCCGCATACTGACGCCCAT
CACATACCGCTTGGGGAAGTCGCAGTGAAGTCGTGGGGTTGTGCGTTGCTGTTGTCGCTG
GCCGTGGCACCATCGGTGGCCATGAGTGCTGAATCCTCCACCCCGGCCGCGCACAAGGTG
TCGGTCTATGGCCATCGCGGGGCGAGCGCGTTGCTGCCCGAGCACACCTTGGCCGCCTAT
GCGCAGGCGATCGCCGATGGCGCCGACTACATCGAGCCGGACCTGGTGATGACCGGGGAC
GGAGTGATGGTCGCCCGCCACGAGAACGAGATCAGCGGCACCACTGATGTGGCCTCGCAT
CCCGAATTCGCCAGCCGCCGCACCAGCAAGGTCATCGACGGGCAGAAGGTGGACGGCTGG
TTCACCGAAGACTTCACCCTGGCCGAGCTGAAGACCCTGTACGCGCGCGAGCGCCTGCCG
GAACTGCGCAGCACCGCCTATGACGGCCAGTTCCGCATCGCCAGCCTGGACGAGATCCTC
GCATTCCTTGTCCAGCAGGCCGGGCGTGCCAACCGTGGCATCGGCCTGGTGCCGGAGATC
AAGCACCCGACCTACTTCCAGTCGATCGGCCTGCCGATGGAAGACAAGCTCCTGACCGCG
CTGCGTGGCAATGCCTATACCAACGTCGGCCCGGTCACCATCCAGTCGTTCGAGACCGCC
AACCTGCGCTACCTGCGCGGCAAGATCCCGCGCGGCAGCAACATCCGCCTGCTGCAACTG
CTGTGGAAGGGCGACACCCAGCCGGCCGACATCGCCAAGGCCGGTGGCAAGCTGACCTAC
GCCCAGATGATGACGCCGGCAGGACTGAAGGACATCGCCAGCTACGCCGACAGCATCGGC
CCGGAACTGCGCTCGATCATTCCGCTGGACGCCAAGGGCGCGCTGAGCACTCCGACCACG
CTGGTACAGGACGCACATGCAGTGGGCCTGATGGTGATTCCGTACACCTTCCGTCCGGAG
AACCACTTCCAGGCCAGCAACCTGCGCAAGGGCGCCGACAACGCGCGCAATGCCGAGGGT
TCGATTGCCGAGATGCGTGCCTATCTGGCCACCGGCATCGACGCCTTCTTCACCGATGAC
CCGGCACTGGGCCGGCAGGCGGTGGATGGCATGGGCGCGGCGGGGAATGCGGCGAACTGA
CGGACTCTGGTAGATGCCAACCTTGGTTGGCACACAACAACCGCCGACCAAGGTCGGCCA
CTACCGGTTCATGAGGGTGCCGGCCAGCGGCCGGCACTACCGGGGCATTTTCAGCCGCGC
GGCTCGTCTGGCCGGCGGAACGGAATCACCACGTAGTCCTGGCCTTCGCGCGGCTGCCAC
AGCACCGGCACGCGCTGCGGTGACGGCGGTTCCAGCTCGTCGTCGGCCAGCGGTTCGGCC
TCGTCTTCTTCGTCTTCCCAGCTGTAGCGTTGGCGCGGCGGCAGCGGGTCGGCGTTGCGG
AACAGCAGCGCGGCGATGATGCCGGCGAAGGCGCCGCCCATGTGCGACTGCCAGGACACG
CCGTCGGCGTGCGGCAGGATGGTCATCAGCATGCCGCCGTAGAACAGCATGCCGATCAGG
CCGGTGGCAATCGCTGCACGGTCGCGGCGCAGCAGGCCCAGGCTGGCCAGCAGGAACATC
AGGCCATGGGTCACGCCGCTGGCGCCCAGGTGCACGCTGCCCGGATTGCCCAGCATCCAC
GCACCGATGCCCGAGCCCAGCCACAGCAGGGGCAGGGCGCGCACGGTGGCTTTCGGGTAG
ACGCTGCCGGCCAGCGTGCCCAGGATCAGGATCGCGATGCTGTTGGCGGCGATGTGCTCG
ACCGAGGCATGCAGCATCGGGCCGCCGATCAGGCCAAGCAGGCCCTTGGCTTCCAGCGGC
GCGACCGCCCAGGGCCGCCAGTCGAAGGTGCCCTGCAGGGCGAACACGGCCACCAGCACC
AGCACGGCGGCCAGGCTGACATTGAACGCCCGCAGGATGCGCGAGCGGTCATTGCGGGGG
GCCGGCAGGTCGCCAGCGGGCAGGGGCGCGTTGTTGTCCATACCTCAGCAATGGCGGTGA
CTGGCGCGAAACCAAGGCCACCGCAACGGGAGAGTGGGTGAGGCCGGCGGGACAAGCCCG
CCGGCCGGCCATGATCAGGCGTGGCCGGAGCCTTCCTTCGGCGGGTACTTCAGGCTCAGT
ACCACGGTGGCGGCGATGATCACCGCGACCACGCCCAGCGACACCGGGGTCGGGATCTTG
AACAGGTCGATGATCATCATCTTGATGCCGATGAAGCCCAGCACCAGCGCCAGGCCATAC
GGCAGCAGGTGGAAGCGGTCGGCCATGCCGGCCAGCAGGAAGAACATCGCGCGCAGGCCC
AGTACCGCGAACACGTTGGAGGTGAGCACGATGAACGGGTCGGTGGTGATCGCGAAAATC
GCCGGGATGCTGTCCACGGCGAAGATCACGTCGGTGACCGCGATCAGGATCAGCACCGCG
AACAGCGGGGTGAACCAGCGCACGCCGTCGCGCTTCACGCTCAGTGCGTTGCCGGCATAG
TCCGGCAGCAGGCGCAGGTGCTTGCGCATCCAGCGCAGGGCGGGATTGGTCTCCAGGTCC
GGCTCCTGGCCGGCGGCGAACCACATCTTCCAGCCGGTGAACAGCAGGAAGGCGCCGAAC
ACGTAGAGCAGCCAATGGAACTGGCTGATCAGCACGCTGCCGGCGAAGATCATGATCGTA
CGCAGCACGATCGCGCCCAGGATGCCGATGATCAGCACCTTCTGGCGCTGCTCCTCCGGC
ACCGCGAAGTAGCTCATGATCATCAGGAACACAAAGATGTTGTCGACCGCCAGCGCCTTC
TCGACCAGGTAGCCGGTCAGGAACTCGAGGCCGACCTTGTTGGCCACCACCTGGCCGGCG
GTCTCATTCAGGTAGTACCAGAGGCCCGCATTGAACAGCAGGGCCAGCGCGACCCAGCCG
ATGGACCACCACAGGGCCTCCTTGAAGGTGACCTTGTGCGGTCCACCATGGCGCATCAAC
ACGAGGTCGACCAGCAGGGCGATGACCACCACCGCTGCGAAGCCGCCCCACAACCACACG
TTACCGATCGTCTGCATTGGGAATGTCCGTTGGAAAGATGAATGCCAGGCCGGACGGCGA
GGATCTGCAACGGAGGATCGGGAGGGGGATCCAGGGACAGAGCTTCGCCAGTACGGCGAA
GGTCTCGCTCGCAGTTCCAGTCGGCTGGAACTGCCGTTGCACCGGAGCCTGCGGGCTCGA
AATGACGGCGACAACGTCTGGGAGCTACTCCCCTTCTGGCGCCGATTCTGCCGTCTGGCC
CCGCCGCCGTCAAATGGGGAGGCCAGGGGTCGGATCCCCAAAGGGGCTCCGACCCCATCG
TCGCCACACTGGGGTCAGAGCCCCTGCGGGGATCCGACCCCGGCGCCCGGTTTACAATGG
GTGGATGAATACCCCCCTTCCGATTGTCCGCCTCAAGAATGCGTGGCGTTCCAGCCACCC
GTGGATCTTCCAGAAACTGGTCGAGAAACCGACCGTCCGGCCCAAGCCCGGTTCCATCGT
CGACGTGGTCGGCATCGATGGCGAGTTCATTGGCCGCGGGTTCTACAACGGGCACTCGCG
CATCGCCGTGCGCATCCTCGAAACCGACCAGAACGTGCCGGTCGATGCCGGCTGGTTCTC
GCGCAAGATCGCCCAGGCGGTGTCGCTGCGCCGTGAGGTGCTGAAGCTCGACGCGGTCTC
CGACGCCTGGCGCGTGGTGCACAGCGAAGGCGACGGCCTGTCCGGCCTGGTGGTGGATCG
CTACGGCGACCTGGTGGTGGTCGAGTTCTTCGCCGCCGGCATGTTCCGCCACCGCGAATG
GATCTACGACGCCCTGCGCGAGCAGTTCCCGGGCTGCCGTTTCCACAGCTTTGCCGACGA
ACACGTGCAGAAGCAGGAGAGCTTCGACTTCCACGGCAACACCACCACCGAGGCGTCGGT
GATCACCGAGTACGGCATCAAGTTCCGCGCCGACCCGGCCGGCGCGCACAAGACCGGCTT
CTTCGCCGACCAGCGCGAGAACCGCGAGTGGCTGAGCCAGCAGGTGGAAGGCAAGAGCGT
GCTGGACCTGTGCTGCAACACCGGCGGTTTCGCCGTGTATGCCGCTGCGCGTGGCGCTTC
GGAAGTGGTCGGCATCGACATCGATGAGGACGTCATCCAGATCGCCAAGGGCAATTCGCG
CCTGAACAACGTGCGCCCGAAGTTCATCCAGTCCGACATCTTCCCGTGGCTGCGCGACGC
CGCCAACCGCGGCGAGCAGTACGACGTGGTGATCCTGGATCCGGCGAAGATGACCCGCGA
CCGCGACCAGGTCATCACCGCGCTGAAGAAGTACCTGGACATGAACAAGCTGGCGCTGGG
CGTGGTCAAGCCGGGCGGCCTGTTCGCCACGTTCTCCTGCACCGGCCTGGTGGCCGAGGA
CCAGTTCCTCGACATGCTGCGCCGCGCGGCCTATTTCTCCGGCCGCACGATCCAGATCCT
GAAGGTCGCTGGTGCGGGTCCGGACCATCCGTTCATGGCCCACGTGCAGGAATCGCGTTA
CCTGAAGGCCGTGTTCTGCCGCGTGGTCGACTGACCCGCGGCACACCTGCCCGGCCGGCC
GTGGGCCGGCCACTGCGGCATCGCCGGGGAAAGGTCCATGCGTAAAGCTGACCGCCTGTT
CCAGCTGGTCAACCTGATCCGTGTACGGCAGCCGGTGACCGCCGCCGTGCTGGCGGCGGA
GCTGGGCCTGTCGGTACGTAGCATCTATCGCTACATCGATGACCTGTCCGTGGCCGGTAT
TCCGGTCTACGGCGAGGCGGGCATCGGCTATCGGCTCGACCCGGGTTTCGAACTGCCCCC
GCTGAGCCTGGATGCGGCCGAGGCAGAGGCACTGCAGCTGGCCGTGGAAATGCTGGCCTG
TAGTGGCGCTGGCCACCTGCAACCGGCGGCGCGTTCGCTGCTGCACAAGCTGCAGGCGGC
GATGCCCGAGCGTGCTGCCAGCCCACGCACTGCCCGCGCGCTGCGTGCCATACCCGTTTC
ACTGCGGTGTTGGCAGCCACTGCATGCGGCCATCGCCGACCGCCGCAGCGTCCAACTGCG
CTACCGCAGCCGGCAGGGTGACATCAGTCAACGTAGCGTGTTCCCGCTGGGCTTATTCCA
CTGGGGGCAGCACTGGACGCTGGGCAGCTGGTGCGCGCTGCGGCAGGACTATCGCGACTT
CCGCCTCGACCAGATCGAGGCGATGGACGATGCCGTTGACGTGCCGTTGCCTGCCTGGGT
CACGCTCGAAGCGTATCTGCAACACCAGCAACGGGCCTGGGAACAGCGCGCGCACTGACA
CCCCGGTGGCAGCAGGGGGAGCACAGACTGCCCGCTCATCCACAGCGGAATCCTTCCCAT
GCACGCACGTACGTCCGTCCTTGAACTGGCGGTGTTCACCGTCAAGCCCGAGGCACGCGC
TGACATGCCCAAACTGCGCATGCAACTGCGCGCGGTGATCGCCCAGTTCCCAGGGTTGAT
CGATTACCAGCCGTTCTCGCCGATGGACGGTGATGATCGCTTCGTCGATATCGCGCACTG
GCAGGACCTGGCCAGCGCACAGGCAGTGGCACAGGCCTTCGCTGAAGGCGATGCGCGATT
CGCGCCATACATGGCGGTCATCGAGGAACTGCAGCTGATGCAGCACTTCCTGCCAGGCTG
ACCCTGGGCGTTCGAGATAATGGCGCCCCATTGATCAGATGGCGCGGCCCGACTCTACAA
ATCTGCCGGCTGCAGCGCTATGGTCGGGCTCTTCCCATTGCCGGTGAGAGCCCATGCCAT
CGTTGCGCCACCTGTCCGTCGTGCTTGCCCTGGCGCTGTGTGCGCCGCTGTCGGCTCATG
CCATCGAGTTCAGCGCACAGGAACTGGCCCGCGCCAAGGCCCTGCAGCAGCGCCTGGTCA
CACTCGACAGCCATCTGGATACGCCGGCCAATTTCGGCCGGACCGGCTTCGACATCGAGC
AGCGCCACGACCGCAACGCACTCTCGCAGGTGGACTACCCGCGCATGGTCGAGGGCGCGC
TGGACGGTGGCTTCTGGGCGATTTACACCGATCAGGGCGACCGCAGCCCAGCCGCGCACC
TCGCCGAGCGTGACCATGGCCTGCAGCGGCTGCTGGAGATCCGCGAAATGCTGGCCGCCA
ATCCCGAGCGTTTCGCGCTGGCATTGACCGCCGATGACGCGGCACGGATCAAGGCCGCCG
GCAAGCGCGTGGTCTACATCAGCATGGAAAACGCCAGCCCGCTGGTGGAAGACCCCAGCC
TGCTCTCGTTCTACCACCGTGCCGGCCTGCGCCTGCTCAGTACCGTGCACTTCGCCAACA
ACGAGTTCGCCGATTCGGCCACCGACCCCAAGGGAGCGGAATGGAAAGGCCTGAGCCCGG
CCGGCAAGGGCCTGGTGCAGCAGGCGGTGAATCTGGGCATCGTGATCGACCAGTCGCATG
CGTCCGACGCGGTGTTCGATGACCTGCTGGCAATGATGCCGGTGCCCTTCGTGCTGTCGC
ACAGCTCAGCCAAGGCGGTCTACGACCACCCGCGCAATCTTGATGACGCGCGCCTGCGCA
AGCTGGCCAAGGCCGGCGGCGTGATCCAGGTGAACGCCTATGGCGGCTACCTGATCGACA
CGGCGAAGACACCCGAGCGCAAGCAGGCCGAGGAAGCGCTGAGCAAGCAGCTGGGTGGCT
GGGAAGGCATGGGCATTGAGCAGGGGGTTGCCCTGCTGAAGGCCGAACAGGTGCTGGACC
ACGAGCACCCGGTGCGCCATGCCAGCCTCGACGACTTCTTCGCCCACTTCGAGCACATCC
TCAAGGTGGTCGGCCCCGAGCACGTGGGCATCGGCCTGGACTGGGATGGCGGCGGCGGCC
TGAGCGACCTGCCCGATGTCAGCCAGCTGCCGAAGATCACCGCGTGGCTGCTGCGCAAGG
GTTACACCGAGCAGCAGATTGCCGGCATCTGGGGCGGCAACCTGCTGCGGGTGATGCGCC
AGGCGCAGGACTACGCGGCAAAGCAGGGCGGTTGACCGCCCTGCGGTAGTGCCGGCCGCT
GGCCGGCATTGCCCGTATCAACAGGATGTGAGGTGCCGGCCAGCGGCCGGCACTACCGGC
GATCCGGTTATTTCGCGATCAGCGCGTGGCGACGGCTGTACAGGAAGTACAGCACCAGGC
CGGCCACGTTCCACAGCAGGAAATACAGCTGGGTGGTGTGCGGCAGGCTGAGGAACAGGT
AGATGCAGCCCAGCGCGGCCAGCGGGCCGACCACGAAGGCCAGCGGCGTGCGGAACGTGC
GCTCGCGGTTCGGCTCGCGCAGGCGCAGCACCACCAGGCAGATGCCGACGGCGGTGAACG
CGGCCAGGGTACCGGCGTTGGCCAGCGCGGCAATCTCGTCCAAGCGCGCCACACCGGCCA
GCGCCGACACCACCACTGCGGTGAACAGCGTGGTCGCCACCGGCGTGCCGGTGCGCGCGT
TGACCTTGGACAGGCCACGCGGCAGCAGGCCATCACGGCTCATCACGAAGAAGATGCGGC
TCTGGCCGTACAGGAAGGCCAGCAGCACGGTCGGCAGGGCGATGATCGCGATCACGCCGA
TCACCATCGCCGCGGTCGGATGGCCCAGCTGGCGCATGATCAGCGCCAGCGGCTCGGCGC
TGTGGCCAAACACGGCGTAGCTCATCGCACCCACGGCGGCCAGCGCCACCAGCACGTAGA
CGATGGTGCAGCCGATCATCGAACCGATGATGCCGATCGACAGGTCGCGGCCCGGGTTCT
TGGTTTCCTCGGCGGCGGTGGAGATCGCATCGAAGCCGTAGAAGGCGAAGAAGATGATCG
CCGCCGCTGCCATTACGCCGTGCTCGACGCCATCGGGGCCCATCGACTTGGCGAAGCCAT
ACGGCATGAACGGCTGCAGGTTGGCGCTGTCGAAGGCGGGCAGGGCCACGGCCACGAAGA
TGGCCAGCGCGATCAGCTTGAACACCACCAGGATGGCGTTGAGGGTGGCGCTTTCCTTGG
TGCCGGCCATCAGCATGCCGGCCACCAGCCAGGTGATGATGATCGCCGGCAGGTTGATCA
TGCCGCCTTCCACGTGCGGGCCGGCCGCCAGCCAGGCCGGCAGGTGCACGTTCCAGCCGA
ACTGGGTGTGGACCCATTCGAGGAAGCCGACGAAGTAGCCGGACCAGCCCACCGCCACCG
TACTCACCACCAGCGAGTACTCCAGGATCAGACTCCAGCCCACCACCCAGGCAAACACCT
CGCCCAGCGCACTGTAGCTGTAGGTGTAGGCACTGCCGGCGGCCGGCATCATCGTAGACA
GCTCGGCGTAGGACAGCGCCGCGCAGGCACAGACCGCACCGGCGATGGCGAAGGAGATCA
GCACGGCCGGGCCGGCCAGGTTGGCACCGACGCCGATCAGCGTGTAGATGCCGGTACCGA
CGATGGCGCCAATACCCAGCGCGATCAGGTGCGGCCAGCTGAGGGTCGGGATCAGACGCC
TGCCGGCTTCGTGGACGGTGACGGAATCTAGGGACTTGCGCCGGAACAGGGACATGCAGG
CCTCGGAAGGGGTGACTAAGAACGACAAGTTCCCGAGTGTGACCGAACGCAGCGCAGCAT
TACCACTGACGGGGGTCATGCATGGCGGGGCGCGCGTTGCACCCCGGCCACGCTGCCGGA
ATCGGCACAAATGCTGGCAGGGTTCGAAATGATTCGATCCCTCAAGGCGAGCCCGGAGGC
GATTGAAGTACGAGAGCAGGGGCCAGATCGATGCTGACCCGCTGCGGATCGATCACCGGC
GCCGCACCTTGGGTTCTCAACTGGGCCACCAGCACTTCGAAGCCATGCGCGCGGCCGAAC
GCGTGCTCGTCCAGGGTCAACGGCAGCAGCTGCAGGAAGTCGAATCGTCCCGATGGCAGT
TGCTGGGGTCCCGGAAAGTGCAATGACGGAACGAAGACGGCCGCCCGCAGCATGCTCCCT
GCGTGATCCACCGGCCCCCCCAGCTTCAGCCGGTCCCATGGCGCCAACGGATTGCCGGGC
ATGCGTGAGTGGCACAGCAGCAGGTGGTACGCGGTGAACCAGCGCAAGGTGGTCAGCGCC
CACGTCGCTTCATCCTGGGTCTCAAGCATCAGTTCGATGCCCCACCCCGAATCTCCATCT
TCGTGCCGCCCTTCCCAGGGGTTGGACAGGCCGGTGCTGACATAGATCCAGTGCCGTCGA
TCACCGTGCGGAGGGCACGCATTGACGCCGACATGCAGCCAGCGCGGGTCGATCTGCTCC
TGCTTGAAGACGTTGCGCAGCAGATCCATGTCGAGGGGGTAGATCCCCGGTCCGGTATCG
CCGAACAACCGCCGGTACAGCGTCTCCTCCCGATACTCCCAGCTGCGCTCCAGCAGGGTG
TCGTCGTCGATGGTGGTCACTCAGCCACCCTGCCGGGCCAGCGGCAGCCGTCTTCCTGCC
AGGCTTCGGGGTCGTCGTGGAAGGTGGTGCTGCGGCCATCGCGGGCGCGTTCGTAACGCA
GATCCAGCACCAGGGCACCCTGCGTGCTCAGCAGGTAGCGGCCGTTGAGGCGTCCGTCGA
TGCGTTCTTCCCAGACGCTGTCGAACTGGTACGGGCGATCTTCGGCCAGCACCGTGGTCT
CCATCGAGATCCGGTGCAGGGGCAGGCGCTCGCGCTGCCCGGCGTAGCGCACATCGGCCC
GGCCGTCTTTCAGCCAGCGCCATTCCAGGTGGATGCTGTCATTGCGACCGCCGCTCAGGC
AGCGATGGTCCTGCACGGTGGTGCCAGAGGCGGTGCCGGCGAGCAGTAGTGCGACCGCGG
TTGCCAGCCAGGCCTTCATCCGTTCAACCCCAACCGGATGCCGAACCCGACAAGGAACAG
GCCGGCCACCCGGCGCAGCGCATCGCTGATGCGCGGATGCTGGATCAACCGGCGGCGGGC
CAGGTTGCCCACACCGATCAGCATCGAGCAGTAGGCGATGCTGACCACCAGGATGATCCC
GGCCAGCGCCGCGAAGGTGGCGATGCCCTGGTGCGCCTTCGGATCGATGAACAGCGGCAG
GAAGGCCATGTAGAACAGGATCGCCTTCGGATTGAGCAGGCTGACCAGGATTGCCTGCTG
GAAATAGCGGCCCGGCTGCATGCGGATCGGGCCAGCATCACCGCCCTCGTGCTTCGGCGT
ACGCAGCAGGCTGATGCCCACCCATACCAGGTAGGCCGCACCCAGGTACTGCACAGCGTG
GAAGACCAAGGGGTTGGCCTTCAGCAGTGCGGCGACACCGGCCAGCGCCAGCCACATCAG
GATCTGATCGCCGACCAGCAGTCCGGCCAGTGCGGTGTAGCCGCCGCGCACGCCGCCACG
GCCGGTTGCGGTCAGCAGGGTGAAGGTGCCGGGGCCGGGCAGGGCGAGAAACACCAGCAC
GGCGACCAGAAACGTCCACAGGTCCTGGATGCCCATCCACGGCATGGCGGTGTTCTCTCT
TACGGGGGGCCGCCATTGTCGGCCAGCACCGGGGTGGGCGACAGGGGGCGGGGAAGTCCA
TCGGGCATGCCAGACAGCAGCGGTTGCAGGTGCTGGCGCAGCTGCGCGTGCAGCTGCCGC
ACCGCCGGCGAGAACTGCTTGCGATGCGGGCACACCAGCTGCAGCGGAATGTGGCTGCCG
ACGCCGTCGAGCAGCAGCTGCAGGCGCCCGGCCAGCACGTCTTCGCGCAGGTCCAGCCAG
GATTTGTAGGTGATGCCCTCGCCCGCCACCGCCCAGCGCCGCACCACGTCGGCGTCGTCG
CAGACCAGCGGGCCGCGCACCGGGATCACGGTGCGGCGCCCGTCGACCTCGAACGACCAG
CGATCGTAGGCGCGGCCACTGAGCTGGTAGACCAGGCAATCGTGCTCGCGCAGTTCGTCC
AGGCGCACCGGCGTGCCCCGTCGCTGCAGGTAATCGGGCGACGCCGCGAGTACACGGCGG
TTGCCTTCGAGCAGGGGCAGGGCCACGTAGTTGGCGTCGTCGAAGTGGCCGATGCGGATC
GCCACATCGACCGGATCGCGGAACACGTCGGCCACTTCATCGGACAGCCGCAGGTGCAGG
CGCAGCCGTGGATGGGCGGCTCGGAACGCGGTCAGCCACGGCAGCAGCAGGTTGCGACCG
AAGTCCGACGGCGCCGACAGCTGCAGCGTGCCATGCAGTTCGGCGTCCTCGCCCTGCACG
CGGGCCCGCCCTTCGCGCAGGGTAGCCAGCACCTCCTGCGCATACGGCAGGTACAGCGCG
CCCTCGCCGGTCAGGCGCAGGCTGCGGGTGGTACGCACGAACAGGCGCAGGTCCAGTTCG
CGTTCCAGCCGCGCCACGGCAGCAGCGACCTGGCCGGGTAACAGATCGGCCTCGCGGGCC
GCCTGCGAGAAGCTGCCCAGTGCGGCCGTGCGGACGAACAACTGCAGGTCGCCGAAGCGG
ATCATCTTCATTACCGGAGTGAAAGTGCTGCCCGATTCTGCGCCTTTCTGAGCGACCGTG
CGCGGCGCAACCTGTGCACTCCTTCCCCACTGGACCGCTGCCATGCGCGCCATTGCCTAC
ACCCACGCCGGCCTGCCGATCGACGACACCCGGGCCCTGATCGATATCGAACTGGAACTG
CCGCAGCCCGGCCCACGCGACCTGCGGGTGGCGGTGCGCGCGGTGGCGGTGAACCCGGTC
GACACCAAGGTCCGCCGCGGCGTGGCCACCGACGGCCCGCGCGTGCTGGGCTGGGACGCG
GTCGGCATCGTCGACGCGGTGGGCAGCGAAGTCACCCTGTTCCAGCCTGGCGACGCGGTC
TACTACGCCGGCGTGATCGACCGCCCGGGCAGCAATGCCGAGTACCAGCTGGTGGACGAG
CGCAGCGTCGGCCGCAAGCCGGCCAGCCTCGATGATGCCGCCGCCGCCGCGCTGCCACTG
ACTGCAATCACCGCCTGGGAGCTGCTGTTCGACCGCCTGCGCATCCCCGAGGGCGGTGGC
GAAGGCCAGACCCTGCTGGTGATCGGTGCTGCTGGCGGTGTCGGTTCGATCCTGGTGCAG
CTGGCACGGAAGCTGACGAAACTGACGGTGATCGGCACCGCATCGCGCCCGGACACCCAG
GACTGGGCGTATGCGATGGGCGCACACCACGTGATCGACCACCGCCTGCCGCTGGCCGAG
GGACTGGCACGGCTGGGCATCAGCGAGGTGCAGCACGTGGCCAGCCTGACCCACTCCGAC
CAGCACTACGCGCAGATCGTGGAGCTGCTGGCGCCGCAGGGCCAGTTCGGCCTGATCGAC
GATCCGGGCCAGGTGGACGTGATGGCGCTCAAGCGCAAGGCACTGTCACTGCACTGGGAG
TCGATGTTCACCCGCCCGCTGTACAAGACCGCGGACATGCAGCGCCAGCACGACCTGCTG
AACCGGGTGGCCGAGCTGATCGATGCCGGCGTGCTGCAGACCACCCTGGGCGAGCATTTC
GGGCGCATCGACGCGGCCAACCTGCGGCGCGCGCATGCGCTGCTGGAGAGCCACCGCGCC
AAGGGCAAGATCGTGCTGGAAGGCTGGTAAGGCAGGTTGTTCCCGCGTCCTCGGGGTCAG
ATCCCTTTCCCGTTGGGAAAGGGATCTGACCCCTGCCTCAAGCCACGCCGTTGTCGACGT
GTTCGGCGAAACCGGGCTGCTGGCGCAGGCGTTCGAACCACGCCGCGAGGTGTGGCAGTG
CGGGCTTGTGGCCGGGTGTGCTGCGCCAGCGCTGGGTCGACAGCCCCAGCACGATATCGG
CGAGGGTAAAGGTGTCGCCCGCCACGTAGGCATCGGTGGCGGCCAGCTGGGCTTCAAGCA
CACCCATCAGCCGGTTCCACTGCGCCAGGCTGGCCTCGGCACGGGCATCGTCCGGGTAGT
CCGGATGCTGGCGCACGCGCGCCATGAACACATGGCGCCAGGCGCTGTTGAGGTCGCTGG
CCTGCCAGTCCATCCACTGCTCCACCCGGGCCCGGGCCTGCGCTGCTGCGGGCAGCAGGT
CGTCACGGCCGGCGCGGGCGGCCAGGTAGCGGCAGATGCTGTTGGACTCCCACAGCACGA
AGTCGCCATCGCGCAGCACCGGTACCTGCCGGTTCGGATTCAGTGCGGCCAGCAGGTCCG
CGGGTGGCGCAGGCTCGTGGTGAAGTGGCAGGTCGAGCCCGACGCACAGCCACAGCACCT
TGCGCACGTTGATGGAGGTGGGCTTTCCGTACAGAGCGAGCATGGTTCTGGCGCAGCAGC
TGAGACTCCGCCAGCCTACACTTGCCCCATGCAAACCGAATATCTGCTCATTGGCGGCCT
TCTATTGGCCGTGCTCATCCTGCAGCTTGTCGCCCTGCTGCGCCGCCCGCCGCACGACCG
CCTCGAACAGGCGGTGCGTGAGGAGGCGCGCGCCGGGCGCAGCGAGCTGCGCGAACAGCT
CGATGGCTTTGCCCGCGCGCTGACCGATCTGTCCACCCGCACCGACCAGCGCCTGGACCT
GCTGCGCGAGGCGCTGGGCGAGGACGCCCGCAAGGCGCGTGCCGAGGCGGCGGAGAGCCA
GCAGCGTGGCGCCGCACTCATGGGGCAGCGCCTGCAGGAACTGCGCGGCCAGCTGGAAAC
CTTCGGCCAGCAGCAGGAAGCGCGCATCCACGCCTTCGGCCAGCAGCTGCAGGAACTCAC
CGGGCGGACCGATACCCAGCTGGGCGCGCTGCGCCAGACCCTGGTGGACGATGCGCGCAA
GGGTCGTGAGGAAGGTGCGCAGTCGCAGCAGCGCCTTACCGAAAGCCTTGGCCTGCGCCT
GCAGGAACTGACCCAGCGCAACGAACAGCGCATCGCCGAGATGCGCGCCACGCTGGAAGA
GCAGCTGCGCGCGCTGCAGAACGACAATGCGCAGAAGCTGGAGCAGATGCGCCACACCGT
GGACGAAAAGCTGCAGTCGACGCTGGAAACACGCCTGGGCAACTCCTTCAAGCTGGTTTC
CGAGCGCCTGGAACAGGTGCAGCGCGGTCTTGGCGAGATGCAGCAGCTGGCCACCGGCGT
TGGCGATCTCAAGCGTGTGCTGACCAACGTCAAGAACCGTGGCAGCTGGGGCGAAGTACA
GCTGGAGAACATCCTCGAACAGACGCTCACCCAGGAACAGTACGCGCGGGCAGTGAAGGT
ACGCCCGGACAGTGGCGAGATGGTCGATATCGCGGTGCGCCTGCCGGGCCGCAGCAGTGA
CGACACGCCGGTGTGGCTGCCGATCGACTCCAAGTTCCCGCGCGAGGACTACGAGCGCCT
GCTCGACGCGCAGGAACAGGGTGACGCCGAGGGCGTGCGCCTGCAGGGCATCCAGCTTGA
ACGCGCGGTGCGCGTGCAGGCCAAGTCGATCTGCGACAAGTACATCGCGCCGCCGCACAC
CACCGACTTCGCGGTGATGTTCCTGCCCACCGAAGGCCTGTATGCCGAAGTGATCCGGCG
CCCGGGCCTGGTCGACCTGTTGCAGCGCGAGCACCGCGTGGTGGTGGCTGGACCGACCAC
GGTCACCGCGCTGCTCAACAGCCTGCAGATGGGCTTCCGCACGCTGGCCATCGAGCAGCG
TTCCAGCGAGGTGTGGAGCCTGCTGGGTGCGGTGAAGAGCGAGTTCGGCAAGTTCGCCGG
CATTCTCGAGAAGGCCGAGAAGCAGATCACCACGGTCGGCCGCAGCATCGGCGAAGCCAG
CCGCAAGACGCGCACCATCGAACGGCGCCTGCGCGGCGTGGAGTCGCTGGCGTCAGAGCA
GGCGCAATCCCTGCTGGGCGGCCTGGCCGATGCTGATGCCACGGCCGAGGACGAAGGCAA
CGAAGGCGACGACGGCGACGACGGCGACGAAGCCTGAGCTACGTCGACACGCCGCCTGCA
TGGTCGATGCGTATGCTGGCGGCCTGTCCTACTGGATCAGGTAACGCCATGCGCCTGCGC
CTCTGCACCAGTCTCATCCTGACCGCGCTGCTTGTCGCCTGCAGCAGCGCACCGCCGGCT
GCCAATCCGGCGGCGGCACCAGCCGCAGTCACCAGTCCCGAAGCGGCCGAGGCCTACCGC
GAAGCGCGCGATGTGGACTGCCAGGCCGCTGGCGGCACCCTGCAGCGGCTGGGCCGGCTG
CAGCGCGAACAGTGCGTGATTCCCTACGCCGATGCCGGCAAGGCCTGCAGCCGCAGGAGC
GACTGCACGGGCCAGTGCCTTGCCGGCGGCGAAGTGGCGGTTGGCAGCCCCGCCACCGGC
ACCTGCCAGCGCGATGCCCGCCAGAACTTCGGCTGCCGCCAGCGCATTGATGAGGGCAAG
GCGCAGGGCATGATCTGCGTGGACTGATCGTAGTGCCGGCCGCTGGCCGGCAGCCTCATG
AACCCTTGCGAACGATCGCACGATTGCCGGCCAGCGGCCGGCACGACCGACATCGCGCGG
CGCTATGCTGGTGGGCCATTCCCCGCTGTTGCCGGAGCCCCCGCGTGAGCACTTCGATCC
AGGACATTTCCCTCACCACCATCGACGGCCAGCCGTCCTCGCTTGCCGACTACCAGGGCA
AGGTACTGCTGCTGGTCAACGTCGCCTCCAAGTGCGGCCTGACCCCGCAGTACGAAGGCC
TGCAGGCGCTGTATGCGGAAAAGCACGCACAGGGCCTGGAAGTGCTGGGCTTCCCGGCCA
ACAACTTCCTCGGCCAGGAGCCGGGCAGCGAAGCGGAGATCCAGCAGTTCTGCCAGCTCA
CCTACGATGTCAGTTTCCCGATGTTCTCCAAGATCAGCGTGGCCGGTGACGACACCCACC
CGCTGTACCAGCAGCTGACCGCTGCGCAGCCGCAGTCGATCGGCGAAGGCCCGCTGCGCG
AGCGCCTGGCCAGCAAGGAGATTCCGATCCACGCCGCGCCGGCGGTGCTGTGGAACTTCG
AGAAGTTCCTGGTCGGCCGCGACGGCAAGGTCATCGCCCGCTTCGCCCCGGACGTGGCGG
CTGACGACGCGCGCCTGCGCGAAGCCATCGAAGCCGCGCTGGCTGCCTGATCGGTCGGGG
TCGGATCCCTTTCCACGGGAAAGGGCTCCGACCCCACCCACGGCGCCAAAGAAAAACCCC
GCCGAGGCGGGGTTTTTCATGCGTCGCTGAAAGGACTCAGTGCGTCCACTGCGGCATCGG
CATCGCATCGACCGGGATCGGCGAATTGGCGTCGTCGTGGCCACGCTCGCGCTTGCTGCG
CAGATCGTTCTCGATCTGGTAGTTGCGACGCTGCATCCATGCATCGCGCACCAGCGAGTA
CTCGTCCACGGCAGTGTCACGCAGGTCGTCGATCGCCAGCAGCTGCGCGCGGGTATCGAC
CAGCTGCAGGCCCTGCAGGCCGATGCGGACCTTGTCCTCTTCGATACGGCGGATCGGCGA
CAGCGGAATGTCGCCGGCCAGGCCGAACACGTCGCGCACGGTACGCGGGCCGAAGAACGG
CAGTTCCACGTAACGCGAACGACGCCAGCCCCAGGCACCCAGGGTCTGGCCGAAGTCCTC
ATTGCGGCGCGGTACCATCGCCTTGCTGGCCGGATCGAACAGGCCACCGATGCCCAGCGT
GCTGTTCATCAGGAAGCGGCCGAGGCTGTCCCATGCATCGGCACCGCGGCCCTGCAGCAG
CTGGTTGGTGATGGTCACCGGCGCGCGCAGGTTGCTGAAGAAGTTGCTGACGCCAGTGCG
GGCGAAGCGCGGCACCACGTGGGTATAGGCGGTGGCCAGCGGACGCGCGACGCCGCGGTC
GACCGCGTTGTTGAACTTGTGCACCTTGCGGTTGAATGGTTCCCACGGATCGTAGGCCGC
TGCGTTGGTGGTGTTGCCGGCACCGCCATAGAGGGCATCGAAGTCGTCATCGCCACCGGG
CGCGGTGGCGGCTGAGGTCTTCGCCGCGCTGCCGTCGCCGCTGTCGGTGGGCGCAGCCGG
CGACGATGCGGCAGCAGCCGGCGGATTGGCCACCGGCGCGACCGGAGCAGCGTCAGCCGT
GCCGGCATCGGTGGCCGCGACGGCGGGCGAGGTGGAAGAACTGGCCGGGACCACGGTGCT
GGCTGCCGGTGCATCGCTGCGCGCGGGCTTGCCGGCACAGGCGGTGAGGGCGGTGGCCAG
GACGATCAGGGGGAGAGTGCGCACGACGTTCATGTCAGCTCGCAGCAGAAGTAGCGTTGA
AATCCAGGTTGGGCGACAGCCGGTAGGCCGCGCTCAGTTCGTTGTAGCCAGCCGGCGCGC
CGCTGATCACCAGCGGATGGCCGGCCTTGCGCGCACGTGCCGCCAGCTCGGCCAGCAGGG
CCAGGCCGGCGCTGTCCACGCGTTCGACCTCAGCCAGATCCAGCCTTGCCAGCTTTGCCG
GCAGGGCCTGCAGCTGCGGCCATAGCGCGATCACCGCAGCGCGGTCGAGCACCCCGCGCA
GGCGCAGGGTGTCGCCTTCCAGCAGTGCCAGTGCGTTACTTGCCATTGCCCGCGGGCCCG
GCCTGCATGCTGCCGCTGTGCAGCTCGCTGGCCACCTGCTTGATGCCCTTCTGGCGCAGC
GGGGTGTCGAACTGGTTGCGGAACGTCTGCACGTAGGAGATGCCTTCGATGTTGACGTCG
AAGATCTTCCACTGGCCGTTCACGTTGCGCATCCAGTACTCGACCGGGGTCGGCTCGCTG
CCGGCACGCACCAGCTCGGTGCTCACGCGCACGCCGCGGTTGCCCGGCAGCGGGCTTTCA
CCCTTCAGGCGGAAGCTCGGCTTGCCCTGGATGTTGAGCAGGGTCGAACCGTAGCGCTGC
ATGAGGCTGTCGGCCATGGCATCGGCGAACAGCTTGATGTCGGCATCCGAGGCACCACGG
GCGTGCGGGCCCAGCACCAGGCGCGCGGCATAGTCGCGGTCGAAGGTGCGGTTCAGTTCG
CTGTCGATGTAGTTGCGCAGGCTGGCCGGGTTGCTGCCGAATTCGCTCCTGCGCTGCTGC
AGAGTGGTGAGGATGCGCGTGCTGGCATCGATCACCACCTTGCCGGCCTGGCCCTGCGCC
GCGGCAGCGGCGGGGGCGGCGGCCTGGGCCTGGGCGAGGAACGGAGTGGCCGCCAGCAGC
GCCGAGGCGAGCAGGGCCGGGATCAGTTTCATCTTCATGGTTGCGGTTCCGTTGCAGGCG
CCTGCGCGCCATCGTTGGGCTTCTGAGCAGCGCCGCCACCGGCGCCGCCACTGAACATGT
ACTTGCCGACCAGCTGGATCAGGTCAACCGCCGGCTGGGTGAAGACAATTTCGTCGCCGG
CCTTCAGCACGTCCGGATCACCGCCCGGCTGCAGTCCGATATAGCTCTCGCCGAGCAAAC
CACTGGTGAAGATGCCGGCCGAGGTGTCCGCCGGCAGGTCCTTGACCTTGCTGTCCATGC
GCAGGGTCACGATCGATTCGAACTTCACCGGGTCCAGATCGATGGAGGCGACCTGGCCGA
CGGTGACGCCGCCGATCTTCACCGGCGCCTGCTTGCGCAGCTGGCCGACCTGGGAGAAGC
GCGCCTTCAGCTCGTAGCCCTGGCTGCCCCAGCTCCAGCGCTGGTTGGTCGAGGCCACGG
CCAGCACCATCAGCGAGGCCAGGGCCAGCAGCAGGAAAGCGCCGACGGAGAATTCGAGTC
TGGGACCGCGGATGGCCATGTGGATTACCTGATCGAGTCGTGGTGGCCGCGCGCGCCTGC
GCACCGCCGGTGGAGGGGTTAGGTGAACAACATTGCCGACAGAACGAAGTTGAACATCAG
CACCAGCAGCGAAGCGTTGACCACTGCACGGGTGGTCGCCACCGACGTGCCTTCAATGGT
CGGCTCGGCATGGAAACCAACATAGGCGGCGACCAGCGCGGCGGTGCCGCCGAAGATCGC
CGACTTCAGCATCGCCACGCCGAAGTCATCCCAGAAATCGACGCTGTTGCGCAGCGCCGA
CCAGAACACGCCATTGTCCAGGCCCAGCACGTGCACGGCCTCGAAGTAGCTGGCACTGAT
CGCCAGCGAGCAGAAGATGCCGGTCAGCAGCGGCACGGTCAGCACCGCCGCCCAGAAGCG
TGGCGCCACGGCCTTGGCCACCGGGTCGATCGCCATCAGCTCCAGCGCCTTGATCTGGTC
GGTGGCGCGCATCAGGCCCAGCTCGGCGGCGATCGAACTGCCGGCGCGGCCGATGAACAG
CAGCGCGGTCAGCACCGGCGCCAGTTCGCGGTACAGCGACAGGCCAAGCAGGGTCGACAA
CGCGTCGGCCGCGCCGAAGGTGGTCAGCGTGCGGTAGCCCTGCAGGGTCAGCACCAGGCC
GACGAAGGCGCCACCGACGGCGATGATCGGCAGCGAGCGCGCGCCGATCTTGTAGATCTC
GCGGGTCAGTTCGGCCAGGAAATCACGGGTCGGCAGGGAACCGCGCAGCACGGTCAGCGA
GAACAGCCCGGCGCGGCCCAGCGAGCGGGTGGCTTGGACGAACGGCATCAGGCAACCCTC
GCGCGTGGCGCGGCATCGAACGGAATCGGGCCATCCGGCTGGCCATGCAGGAACTGCCGC
AGCAGCGGATCCTGGCTGGACTGCAGTGCCTCGGGCGTCCCTTGGAACACGACGCCGCCA
TTGGCGATGGCGATCACCTGGTCGCAGATCGGCAGGGTCTCGTGCACGTGGTGGCTGACG
ATGATGCTGGTCAGGCCCAGGCTGTGGTTGAGGCGCTGGATCAGGCTCATGATCACCCCG
GAGGCGATCGGGTCCAGCCCGGTCAGCGGCTCGTCGTAGATCATCAGCGGCGGGTCCAGC
GCCAGCGCACGGGCCAGCGCCACACGGCGCGCCATGCCGCCGGACAGCTCGCGCGGCCAG
GCGTCGGCGGCGGCCAGCAGGCCCACCGCATGCAGCTTCATCTCCACCAGCCGGCGCAGC
ACGGCGGCCGGCAGGCGGGTATGCGTACGCAGCGGCAGGGCGACGTTCTCGGCCACGGTG
AGGTCGGTCAGCAGGCCATTGCCCTGCAGCAGCACGCCCACGCTCTTGCGCATCTCCAGC
AGCGCGCTGCTGTCATGCGGGATCGGCTTGCCGAACAGGGTAACGTCGCCGGCCACCGGT
CGCAGTTCGCCGGTCAGCGCCGCCAGCAGGGTCGACTTGCCGCTGCCGGAGGGTCCGAGC
ACGGCGGTGATGCTGCCCTGCGGCACCTGCAGCGACACGTCACGCAGGATCGTGCGTCCG
CTCCGGTCGATGCGGACGTTGGACAACTGCACCAGACTGGAGGTGGAAGCCGACATGGGC
ACCATTAACGTTTTTTAGACATCGAAGGATCGGGCCAGCCGGCTGAACATAAGCAGACTG
GACGGTGCAGTATTGTTGCACGGCAGGGCGTGGCGCAGGCCGGGACAATCGGCCGGCAGC
CCGGAACAATCCGTACCGTCGATGGGTCGACCATTGAATACTGCCTGCCGTCCTGCACAC
TGTGCATGATGAGTGACCCAGGCAGCGATTTCCGCCTCTACCATTCCAACTCGCTGGACG
TGCTGGCCGCGCTGCTGGCGCGCAACGTGCGTGCGCCGGTGCCAGGCCAGCCATTGCTGG
CGCCGGAAGTGGTGTTGATCCCGCAGGTGGCGATGCGCCGCTGGCTGCAAGCGACACTGG
CCGCCGAATTCGGTGTCGCCGCCAACCTCGAATTCCTCACCCCGGGCGAGTTCGTGGCCC
GTGCGCTGAAGGCCAACGTCAGCGGCGAGCAGGACGATCTGGACGCGGCCGGCCTGCACT
GGAAGCTGTACCAGGCCCTGCGCGACCCGACATTGCTGGCGCAGCCACCGATGCGTGCGC
TGCAGTCCTATCTTGCCGGCGGTGACGCATTGAAACCCTGGGCGCTGGCCGGCGAGCTGG
CCTCGGTATTCGAGAAGTACCAGGCGTGGCGCCGTGACTGGCTGCTGCGCTGGGCAGCCG
GTGCCGATCCTGCCGACCCGCAGGCGATCCTGTGGCGCACCATCACCCAGGGCCACGACT
ACCGCGCGCGCCGCATCCAGGAATACCTGGACCGTTTCGAAGGTGCCGGCCAACCGCTGC
CGAAGGGCTTGCCACCGCGCATGTCTGCGTTCGCAACGCTCAACATCTCGCCCGACGTGC
TGCGGGTGATGGCCACCCAGGCGCGGGTGGGCGAACTGCATTTCTATATGCCTACCCCGG
TGCAGTCGTACTGGGGTGACCTGCAGACGCTGGCCGAGCGCCTGCGCAGCGGCGCACCGG
ACCCCTTCGGCGAAGCGGCCGGCGAGAACCGCCTGCTGGAAGCCTGGGGTGCGGCCGGGC
GCGACTTCATGGCGGTGCTGGGCAGTTACGAGGTGGTGCATCCGGCCGGTGAAATCGCTG
CCTATTCCGATCCGGAGGAGGACACCCGCCCGACCCTGGACGAAGGCGGCCTGTCCGACA
GCCTGCTGCATCGCCTGCAGCGTGACCTGTTCCACCGCCGCGCGCTGCCCTCGGGCGAGC
TGCGCGACGGCCTGCGCAGCGACGACCCCAGCCTGCAGGTGCATGCCTGCCATACCCGCC
TGCGCGAGCTGCAGGTGCTGCACGACCAGCTGCGCAGCCTGCTGCAGGACCCGCGCTTCG
ACCCGCCGCTGCAGGCGCGCGAGATCGCGGTGCTGGCACCGGACATCGATCCCTATGTGC
CGTACCTGGAAGCGGTGTTCGGCGGTCGCGGCGGCGAGGAGGAACACATTCCGTATGCGC
TGGCCGACAGCAGTCCGCTGGCCGGCGAGCCGTTGGCCGATGTGTTCGTGCACCTGCTGG
GCCTGCCGGTCTCGCGCTTTGGCTTGAACGAAGTGCTGGACCTGCTGGCCAGCGCGCCGC
TGGCCGAGGCGGCCGGGCTGGAAGCGGTGGACTTCGACCGCCTGCATGGCTGGCTGCAAC
AGGCCGGTGCACGCTGGGGCCTGGATGCGAAACACCGCAACCAGCACCAGGCACCGGCCG
ACGACGCCTACACCTGGCAGTTCGCGCTGGATCGCCTGGTACTCGGCCATGCCACCGGCA
GCGAGGCCGACCTGGCCGGCGTGGCGCCGTGGATCGAACTGGAAGGCGGCGCGCTGGACG
CGCTGGACCGGCTGCTGCGCCTGCTGCGCGTGCTGGCCATCTACCAGCGCCGACTGGGCG
AGCTGCTGACCCCGGCGCAGTGGCGGCAACGCCTGCTGTCGCTGCTGGATGCACTGCTGC
CCACCGCGCCCAGTTCCCCCAACAGCCAGCGCGCGCTGGAGCGCCTGCGCAAGCTGCTCA
ACCAGTTCGCCGAAGATGCCGCCAAGGCCGGCTTCGAGGAAGGCGTGCCGCCGGAGGTGG
TGCGCGCGCACTTCGCCGGCGCGCTGGGCGAGGCCGATACGCGCGCACCGCTGCTGACCG
GTGGCATCAGTTTCGGCCGCATGGTGCCGATGCGCCTGCTGCCGTTCCGGGTGATCTGCG
TGCTCGGCCTCAATGATGGCGATTTCCCGCGCCGTGACCCCGCTGCCGGTCTCAACCAGC
TCACCGCCGAGCTGGATACGCCGCGCCGCCGTCCGGGCGACCGCTCCACCCGCGAGGATG
ACCGCTTCCTGTTCCTGCAGCTGTTCGCCGCGGCGCAGGAGGTGTTCTATCTCAGCTATC
TCGGCGCCGATCCGCGCGATGGCAGCGTGCGCGAGCCGTCGGTGCTGGTCAGCGAACTGA
TCGATGCCGCCGCCGCGTATCACCTCGATCCGCCTGCGGCGGTCCGCGACTTCACCGTGC
GCCACGCACTGCAGCCGTTCTCACCGGCGGCGTTCGGCGATGGCGATCCGCGTCGCTTCA
GCTATCGCCGCCAGTGGCATCCGGCCGCCGGTCGCCTCACCGGCCAGCGCGGTGGCCTGC
AGCCGTGGTTCGATGCACCGTTGCCGCCGCCGGCCGACGATGCGGTGGAAAACGAGGTCG
CGCTCGATACCCTGCGCCGCTTCCTGTGCGACCCGGCCGGGCAGTTCCTCGCACAGTCGC
TGGGCCTGCGCCTGGCCGACGAGGTCGAGGAGGTGGATGACCTGGAACCGCTGGTGCTGT
CCTCGCGCGGGCCGGAAAAGCGCAGCGTGCAGGCGGCGGTAGTGCGCGCCACGCTCAGCG
GCGATACCGAGCCGTTGTACCCACGCCTGCGCGCGCGTGGCCTGCTGCCGTCGGGTCCAT
TGGGCGAGCGTCAGTTCGAGGTGGAGCAGTTGAAGACACGCCCATATGCCAGTGCGCTGC
TGGGCTGGATGCAGGGCGAACCACTGGAAAGCCGTCGCTACGAAGTGGACATCGATGGCG
TGCGCCTGCATGGCCGCGTGGCCGATCGGCATCCGGAAGGGCTGGTGCGCCTGCGTGCCG
GCACACTCAATGGCAATGCAGTGATCCGCCACGGCCTGGACTGGCTGCTGGCGAACGCTG
CGGGCGATGCGCTGCCGCTTGTGCAGTTCCATGATGGTGGCGACGCCGGTCCCGGCCCGC
ATGTACTGCCGGCACTGAGCGTTCCCGCTGCACGTGCGGCGCTGCGTGCGCTGCTGCAGC
TGCGCCAGCGTGGCCTGCGCGAGCCGCTGCGCTTTGCCCCGTACACCGGCTGGGTGCTGT
ACAACGCGCCGGCAGAAAAGCAGCGCAGCGAAGGCTGGAAGCAGTGGCACGGCAGCGACC
GCACCTGGGGTGAATCCAGCAGCGACGCCTGGCAGCTGCTGCTGCGGGGTGCCGACCCGT
TCGCTACCGAGGCCAGCTACGCTGACCTGCTGCGCAACAGCCAGGTGGTCTTCAGCGCGG
TGCGCGAAGGCCGCGCTCTCGGCACCGAAGCACGCCAGGAGGGCGACGCATGAACACCGC
CATCGCCGAAGACGGCCTCGAATCCCTCAGCCGCGATCCCTATCTCGCGCTGTCGCTGGA
GGGCATCCGGCTGATCGAAGCCAGCGCCGGCACCGGCAAGACCTTCACCCTGGCTACGTT
GTTCACCCGCCTGGTGGTGGAGCAGGGCCTGCGCATCGGCCAGATCCTGGCGGTGACCTT
CACCGATGCCGCCACCCAGGAACTGCGCAAGCGCATCCGCGAGCGCCTGGCGCTGGCCGC
GCGCCTGGTCGACCTGGAAGCGGCCGACGGTGAAGCACCGGAGGTACGATTGACGCGCGA
CGTGCTGCAGCGCCATCTGCAGGGCGGCACCGAGAGCGCCGCCGCACTGAAACGCCGCCT
GCAGGTGGCCGCAGACGAGATCGACCTGGCGTCCATCTTCACCATTCATGGTTTCTGTAC
CCGCGTGCTGCGCGAGCATGCGCTGGAAAGCGGCCACACCTTTGATCCGCCGGAACTGCT
GGCCAGCGACCGTGAACTGCTGGAGGAGCTCGCGGCCGATCTGTGGCGCGTGCATGCCAA
CGACCCGGCCACGCTGGAGCCGCTGACCTGGCTGTGGTCCAGCCCCGACGCGCTGGCCGC
CGATCTGCGCGCGCTGCTGGGCACACCGCCGCTGCATCCGCTGCCACGGCCGGCGGCGCT
GGCCGATCCACACCCCGCATTGCAGAGCGCGGCGGAAGCATTGTCTGCAAGCGTGCGCGA
GCATGGCGAGCAGTTCTTCATCGACCTCTGCGATGCCGTCGACAACAAGTGGATCAACGG
CGTGTCCTACAAGCTCGGCTGGCTGCACCCGCTGGGCCGGCAGTTGCTGGCCTGGGCCGA
GCGCGGCGACCCGCGCGAGCTGCTGGTCAGCGAGCGCCTGCCGGCACTGCTGCCGGAGGT
GCTGGCCGACAAGACCAACAAGAAATGCCTGGATCGCACGCCGTCGTCGCCATTGCAGGC
GCCGTTGTCGCGCTATGTCGCGCTGCTGGCCGAACGCGATGCCTGGCTGCGTGGTACCGC
GCTGAATTTCCTGCACGCGCTTCGCGCCGAAGCCACGCAGCGCCTGCAGGCGCTGAAGCG
TACGCGCCGGGTCCAGACCTACGACGATCTGATCGATGGCGTAGCGCTCGCCCTGGAAGG
TCCGCAGCGACTGACGCTGGTCGGGCAACTGCGTGCGCAGTACCGCATCGCACTGGTCGA
TGAGTTCCAGGATACCGACGACCGCCAGTGGGGCATCTTCCACACCGTGTTCGGCGATTC
GCCGGAGGTGCGCGAGCTGGGCCTGGCGCCGGCGCTGTTCCTGATCGGCGACCCCAAGCA
GGCGATCTACGGTTTCCGCGGCGGTGATATCCACACCTACCTGAAGGCCAAGCAGGTGGC
GCAGCAGGCGCCGGTGCTGGACCAGAACTTCCGCTCGCGACCGTCTGTGCTGCGCGCGTT
GCAGGCGCTGTACGACAACGGTGGCGAAGACGCCTTCCTCGAGCGCGACATCCAGTTCGA
GCCGGTGCGTGCCGGTGGCGTGCGTACCGACGAGGACTACCAGCGCGACGGCCATGCCGC
CGCGGCGCTCACCCTGCGTGTGCTGCGCAGTGGTGGCGACAAGGCGTTGAGTGCCGACGC
CTCGCGCGATGCGGCCACCCAGGCCTGCGTGGCCGCGATTCACCAGATCCTGGTCGAGGC
GCGTGCGGGCAATGCCGTGTTGCGTGGGCGACCGGTGCAGCCCGGTGATATCGCGGTGCT
GGTGCGCTCGCATCGCGAGGCCACCCTGGTACAGCGTGCGCTGGCCGCTGTCGGCATTCC
CGCGGTGGCGGCCGGCAAGCAGAGCCTGTTCGCCACTGCTGAAGCCCGCGACCTTCGTGC
GCTGCTGCTGGCACTGCTGCAACCGGCCGACGAAGGCCGCCTGCGTGCAGCGCTGGCCAC
CGTGCTGCTTGGCCAGCGGGCCAGCGCGATCGCGGCAATGGAACGCGAAGGTGACCTGCA
ACGCGGGTTCCAGGCACAGCTGCTGCATTGGCGCGAGCGCTGGCAGCGCGGCGGACCGTT
CGCAGTGATTGCCGATGTCTGTGCCGCACAGGGTGAACGCCTGCTGGCGCTGATCGATGG
CGAGCGCCGCCTGACCAATTACCTGCAGCTGGGTGAACTGCTGCAGGAGGCCTCGGCGCA
GGCGCTGGGCATGCATGGCCTGCTGGACTGGCTGCAGGGGCAGATGGCCAGTGCCGACCA
GGATGACGAGCAGCAGCTCCTGCGCCTGGAGTCGGATGCGCGCCGCGTGCAGATCATCAC
CCTGCACAAGAGCAAGGGCCTGGAGTATCCGCTGGTGTTCCTGCCCTTCGTCGGCATCGA
CGGCGGCGCGCCGAACACCGCCTCGCACTGCACCGTGCACTTTGGGGGCCAGCGCCAGCT
GCACTGGAAGCTGGACAAGGACGAGGCCTGGGAAGCGGCCAACGCGCAGCGTGAGCGCGA
GCAGCGGGCCGAGGATGCGCGCCTGCTCTATGTGGGACTGACCCGTGCCGAGCATGCGCT
GTGGATCGCCGTGGGTGATCTGGCCGGGCTCGGCAGGACGCGCCTGGCGCCGCTGCTGGG
TGACCTGCAGGCGCTGCGCGCGCACGCCGATGTGCATATTGATGACAGCGAGGCACCGGC
CGCGCTGCCGCAGCTGGCGGCCGAAGTGGAAGGTGACCTTCCGGCGGTGCGTGCTCTGAC
CCGGCGCGTGCCGCACGACTGGTGGGTGTACAGCTTCACCCAGCTGGCGCATGCCGATGC
GGGCGCTGGCAGTGATATTGAAGCCGCCGCCACCGAGCTGCCGGCACCGGCCGCCGATGA
ACCGGCCGGCCCGGAGCTGCCGCTGGAACCGGCGCTGCCCGAACCCACCGCCGTCGTCGA
AGACAGCGCGCCGATCGACCCGCGCTTCATGGGCAGCCGCTTCGGCAACGTGCTGCACGA
GGCGATGGAGAACGTCGACTTCGCTGCCTGGGGTGACTGGAAGCCGGGCCGGGAAGCGCC
CGAGGGACAAGCCGAGGTGCTACGCAAGGCGCTGCATGACGAAGGCTATGCCGACGTCGA
CCTGGACGATGGCGTGGCCGTGCTGGTGCCGCTGGTCGGCCACACGCTCACCGTGCCGCT
GCCCGAAGGCGGCGCCCTTTACAGCCTGGGCGAAGGCGAGCGGCGCGCGGAAATCGACTT
CCATTTCGCCATCGAGCCGACCACGGTGCCGGCGCTGCTGCAGGTGCTGCATGCCCACGG
TGTTTCCAGTGGTCGTCGAGGCTTCGGCCAGCGCCGCCGCCTGGAAGGGCTGATGACCGG
CATGATCGATCTGACCTACGTGCGCGACGGTCGCTGGTACGTGCTCGACTACAAATCCAA
TCGTCTGCCCGGCTACAGCCCGGACCTGCTGGCCATCGCCATGCGCCACAGCGAGTACGA
CCTGCAGGCGCTGATCTATACCGTGGCCCTGCATCGCTGGCTGCGCTTCCGCCTGGGCGC
GGCCTACGACTACGACCGTGACATGGGCGGCATCCGCTACCTGTTCTGCCGCGGCCTCGA
TGGCACCGGCAACGGCGTGCACGTGGACCGCTTCCCGCTGGCGCTGGTGGATGCGCTGGA
TGCGTTGTTCGCCGGTGGCGAACAGGCCCAGGCCGAACTGGCCGCACGTGCCCGTGGGGC
CAGCGCATGAGCCTGCTGAAGGAACTGCACCAGAAGGGCCTGCTGCGCACCCTCGACCAC
GCGTTGGCGACCAGCCTGATGCGGCTGCGCGGCGACACGCCGGAGAGCGTGGCGCTGGCG
GCGGCGCTGGCCTCGCTGGCGGTGGCGCAGGGCCACGCCGGCTTCGATCCGGCGCAGCCG
CAGCGCCTGCTGGAAGGGGTGCCCGAGTGGCCCGCCGCGCAGGACTGGCTGGCACAACTG
CGCGCATCGCCTTGGGTGGCTATACCCGAGCAGGCCGACGCCATCGCCGAGGATGCGCCG
CTGGTGCTGGAGAACGGCCTGCTCTACCTGCGCCGCTACCGCGAGTACGAACGGCAGTTG
GCCGCCGGGCTGCAGCGCATCGGCCGGCATCCGCTGCCGGCACCGGACATGGCAGCGCTG
GCACCCTTGTTCGCGCAGCTGTTCCCGCAGGCATCGGGCAGCGAGGATCACCAGGCCCGT
GCCGCCGGCGTGACCCTGCGCCATCCGCTGGCGCTGGTGACTGGCGGCCCCGGCACCGGC
AAGACCACCACCATCGCGCGCCTGTTGCTGCTGCTGGCGGCGCAGTCCCGGCACGCCGGC
CAGCCGCTGCCCGAAGTGGCGCTGGCCGCGCCTACCGGACGCGCCGCCGAGCGCATGGCC
GAGAGCCTGCGTCTGGCCGTGCAGCGCCTGCAGGAGAACGGCGTGGACCCGGCGCTGTGC
GCGGCATTGCCCAGTACCGGCACCACCCTGCATCGCCTGCTCGGCGTGATCCCGGATTCG
CCACGCTTCCGCCACCACGCCGACAACCCGCTGCCGGTGGACGTGGTGGTGGTCGACGAA
GCCTCGATGATCGATCTGCCGATGATGGCCAAGCTGGTCGACGCGATCGCCAGCGGCACC
CGCCTGATCCTGCTTGGCGACCCCGATCAGTTGCCCTCGGTCGAAGCCGGTGATGTGCTC
AGCGCGATCCTGCGCGCCAGCGGTGATGGCATCGGCACCCGCGCCGATGATGCGCAGGCA
CTGCAGGGTCTGTTGGCACCGGCCACGTTGCAGCCGCAGGCCACGCCGCGCGCCTTCGCC
GGCCGCCGCGTGCAGCTGCAACGTGGTTACCGGCAAAGCGATGCGCTGGACCTGGCACCG
CTGGCGCATGCCGTGCGCGAAGGCGACAGCAGCACCGCATTGCAGCTGCTGCGCGGTGGA
TCGCTGGCAGGCGTGCATTTCCACGAAGGAGAGGCCGATCCATTGCGTGGCCAGCGCGAG
CACCTGCTGGGCCACTGGCGTGCACTGGCCGACGCGGCCGATCCAGTGCTTGCCTTGCAG
CAGGCCGGGCGCCTGCGCGTGCTGACCGCGTTGCGCGAAGGCCCGCAGGGTGCGCGCGGG
CTCAACAGCCGCATCGAACAGCTGCTGGCTGGCAACACCCCGGGCTACTTCCAGGGCCGC
CTGCTGCTGGTCACCGAGAACAGCTACCGGCACCGCCTGTTCAACGGCGATATCGGCATC
TGCCTGCGCGATGGCAGCGGCGCGATGGTGGCCTGGTTCCCTGGCGACAGCGTCGACCAG
CCGCGCGCCTTCCACCCGGCCGCACTGCCCGCGCACGAAAGCGCCTTTGCGATGACCGTG
CACAAGGCGCAGGGCTCGGAGTTCGATGAAGTGTGGTTGCAGCTGCCGCGCCAGGACAGC
CGCGTGCTGTCGCGCGAGCTGGTCTACACCGGCCTGACCCGCGCCCGCCAGGTGCTGCAT
GTGGCGGGCAGCGCAGAGGTGCTGCAGGCCGCGTTGAAACGCCACGCCAGCCGATTGGGT
GGCCTGGCCTGGCGGCTGGGTGCGGAAGCGGTGGCCGAAGCACCGGCGCGCATCGAACAG
CCCACGGTGCAGGGCCAGTTGTTCTGAATCGGGGTCGGATCCCGTTCCCATCGGGAACGG
GCTCTGACCCCTTCACCTGATCGCCAGGCAGAAGCAGTCGAGCATGGCTCGACTCTACAA
AAGCGTACTTCGATCATTCCGACGTTCATCCACGCATGCCGGGATCTACCGTGTCGACCA
AGGTCGACACCCACCAGAGCAGAACGCCGTGCCGGCAGATCGCAGGAAGCTGTCGAAGGC
GGGGTGGGTCCGGGTGCGGGGGCGTGAGCCGCATGGGCCCGAGGCATGCCTCGGGCGGGT
TGGGCAGGACGCCCAACCCCGGTCTTGCCGTGTGCGCAGGACAGCGCACACGAGCAAGCG
GCGACCAAGCCCCCATGGATGGGTTGACGGCGTCCCCCTCAACCGGACCTACCCCGCCAT
CCCGCGGAATGCCAGCCTTTGACGTTGCTGTTGAAGTTGATTCGGCAGGTGCAGGGCGCA
GCCCTGCCGCCACACCTATTCCGCGATCAGCACCAGCCCATCCGGGAACACGATCGCCGC
TTCATCCGCACTCACGTCGAAGAAGCCCACGCCGTGCTTCTCGGCCAGGTCCTGCACGCG
GCCGTGCGCGCGCTCGGCCACCGAATAGGCAAACGCGCCGTAGATCACCTCGCGGCCGAT
GCTGTACTCGGTCACCTCGGCACGGTCGTCATCGTCGTTGCTCAGCGGGCCGTTCAACGG
CGGGAATTCCCGCGCCATCTCCGCGAACCACGCCTGCAGCGCTGGGCTGCTGACCACCGG
GTCGTCGTACTCGTGGCGCTCGTTCCACTGCGTCTGCTTCTCGAACCAGGCGATGAAGGC
CGCCGCCTCGCGTGGCGCGGCGCTGGCCTCGAACACCATCATGTCGTAACTCATTGAACC
GTCCTGTTGCAGCGCCAGGGTCGGATCCCTCTCCGCAGGCGAGGGCTCTGACCCCTGCGC
GGGGTCTGTGGCTGCACAGGGTATCGCGCTACGGCTGTCCGGCTGCACTCATCGCCAGGC
CCGGCGCCAGCGCCTTCGCCTCCGGGAACAGCGCGAAGCGCAGGCCGATCAGGCCCATCA
GGGCTTCATCGCGGGCCTTGCAGGCGGCCACGCTACCGACCCGGCCCAGCGAAGTATCCA
GCCGCTCGCGCAGCGCCTCGGCCGCCACAATCGGTTTGCGCGCGGCGATCTGCCGGCGGT
AGTGCACGGCGACCTCTTCCAGAATGTGCTCGACCGCCTCGCGACTGCGCTCGGGAAGTT
CCAGCCGGGCGCGGCGCAGCTGCAGGATGTTCAGGCCGATGCGTGCTTCATTGAGCATGT
CCACCGACGCGATGTCGCTGCCCTCCGGCGTCGCCGCCAGGCGCGGCGCGAGCAGGCCCA
GCAGGTCAAGCATGCGCGCGGCGAAGCGCTGGCGGTCCTGCTGGCCACGACCTTCGGCGG
CTTCGGCCAGCGTGGTCCAGCCCTGCCGCACCAGCCGGCGCGCGGTCCACTCGGCGCCCA
CCGAACGGAACAGGCGCGTCATCACTACCGCGAAGCCAATGCCGATGAACATCGCGATGG
ACGAGTTGAGGAAGGTCTGGATGTTGGCACTGTAGGTGTTCTGCAGGCTCAGCAGCGCGG
CCAGGTTCACGGTCAGTGGCAGCGCGAACAGCGCGCTCTTGGGGTGGTGCAGCATCAGCC
CCAGCGGCAGGAACGCCACCGCCAGCACCAACGCCAGCAGGCCGAAGTCGTGCACCGCCG
GGAACACGCCGAACAGGTACACTCCGGCCACCACCGAGGCGACCATCGCCCACACCAGGA
ACGACACCATGCTCGGCGCCGGATCGTCCTGTGCGGCGAAGAACGCGGCGGTCACTGCGG
CCATCATCGCGCCGTTGCCACCGCCTTCCCACCCCAGCGCGATCCACAGCACGCAGTAGC
TCATCAGCGCCGCGCCGGCACTGAGCGCGGAGAACAGCGCCATGCCATAGTCGACGTGCT
TGTCGGCGGCCACGCGTTCGGTGCGGATGCGGTAGTGCGCACGGTCCAGCGGCGCAGTGC
CCTGGTCGATCGCGTGCTGCAGGGTGCGGCAGTCCTGCCACAGGTCCACCAGTTCCTCCA
GGCGCAGCAGCAGGCTGGCCAGCTGCAGGTGCTGCAGGTCGCGGTCCACCTGCGGCTTCA
ACGCACTGATGCGCGCGCGCAGGCGGGCGTATTCGCTGGCGTTGGTCGGGCCATCCAGCC
AGTCGTGGATGTCATCGACCAGTGCCGGCAGCCCCTCGGGCAGGTCCTGGCCGTCGCTGC
GCAGCGCACTCAGGCGGTCGGCAATCGAGGACAGCACCGGCAACAGCAGCAGCATGCGCT
CGCGCAGCCGCTCCATCGACACGGCCGAACCGGCATGGCGCGGGTCGTCGCGGCGCAGGA
ACTCGATCAGCGCCTCGAACTGCACCAGGTCGGCGGCGAGCCGGTTGCGCGGCGCGTGCG
CGCGGCCGCGTTCGAGGATCTGCCGGCACCACTGCGCCGCGTCCTCCATCCAGTTGCCGA
TGCGGGCGCGCAGCATCGGGCGTACCGAGGCCGGGAACAGCAGCGAAGCAAACAGCACTG
CCACCACGGTGCCGAGGATGATCTCCTCGCTGCGCGCCACCACGGTGTCGAAGATGGTCT
CCGGCGAGGTCACGGCCGGGAAGCCGATGAAGGCGGTGGTGTAGCCGGCCAGCAGGAACG
CGTAACCGCGCGGGCCGCGGTTGAGCAGGGCCATGAACAGGCACCCGGCCAGCCAGATCG
ACATCGCCGCGCTCAGCACCAGCGGCGTTTCCACCAGCGCCGGCAGCACCAGCAGGGTGG
CCAGGCCGGCCACCAGGGTGCCAACGATGCGGTACACGCCCTTGGCGCGGGTTGGGCCCA
GCAGCGGCTGGCTGACGATGTACACCGTGCCCATCGCCCAGTACGGGCGCGACAGGTTGC
CGGCCATGGCGATGTACAGCGCGGCCACCGCGGCCAGGTAGGTCTTGATCGAGAACAGCC
AGGCCTGGCGATCGGTCAGCGCGTTCATGGCTTACTTCGCCGAGGCCTGTGCGGTGGACG
GCGCGGGCGGGGCAACCGATGCCTGCCAGCCGCCACCCAGCACCAGGAACAGATGGATCT
GGTCGCGCGAGACCTGCGCTTCGGCGGCGGCCAGGGTGGCGTCGCTGCTGGCCAGGCTGC
GGTCGGCATCCAGGCTGGACAGGTACGGCGTACGGCCACCCTGGTACAGCCGGCGGTTCT
GCTCGGCGGCCAGTGCGGCCTGCTCCTGCGCGATGCGCAGCGACTGCAGCCGGCGCAGGT
CCTGCGCATAGCGGTCCAGCGCGGTCTGGGTCTCGCGCAGCGCCTGCAGCACGGTGTGGT
CGAACTCGGCCAGCGCGGCATCGGCACCCGCCTCGGCGGCGTGGATGCGTGCGTGCGTGC
CGGAGGACGGCAGCGTCCACGAGATCAGCGGGCCGATCGACCACTGCTGGGTCATCGGCG
TGCCGAAGTCTTCCAGCAGGCCGGCGGCACCCACCGAGGCACCCAGGCGGATGTCCGGGT
ACAGCTCGGCGGTGGCGACCCCAATCCGCGCCGTGGCCGAGGCCAGCTTGCGCTCGGCCT
GGCGCACGTCCGGGCGGCGCTGCAGCAGCGCCCGGCCATCACCGACCGGCAGCGGCTGCG
CCAGGCCGGGGGCGTGCGCACAGTCGATCACGCCGGCTGGCAGCTGGCCCGGGGTTTTCC
CAAGCAGCGCGGCCAGCGAATAGGCGGCCGCCGAACGCTGCGCGCGTAGCGGCGGCAGTG
CCGCCTCCAGCAACGCTACCTGCGCATTGGCGCGGGCCAGTTCCGGCGGCGTGCCGCGGC
CGGCCGCGATCAGGCGCTCGGTGACCGTGCGGCTGCGCTGCTGCAGCTGCAGCGAATGCT
CGGCCACGTGCAGTTCGTGGTTGGCGTGGCAGATTTCCAGGTAGCTGTCGGCGACCTGCG
CGACGACGCTGACCTGGGCCAGGTCGCGCGCCGCAGCGACCGACTGCTCGTCGGCACGCG
CTGCCTCGGCGCCGCGCTTGAGCTTGCCGAACAGGTCGAACTGGTAGCTGACCGCGAACT
TGCCATCGGCCAGGTTGATCACCGGCAGCTCGTGCTCCTGCATGAACGATTCGGCCGACA
GCTGTGCGCGGCTGACGCCGGCCTCGGCCTCGTACTCGAAGCCACCGGCGTCCAGCGCCT
GTTCGTACACCGCCGCCGCACGACGCAGGTGTGCATCGGCGGCCTTCAGTTCCACGTTGT
CACGCAGCGCCTGGGTGATCAGGCCGTCCAGCACCGGGTCGTTGTACAGCGACCACCAGC
GGTCGGGCAGCGCCTGGTTGGCGGCAATCTGCGGGTTCTGCGTATCGATGAAGGCCGCAT
TGGCCTCCGGGCGCTTGAACGCCGAGCCTTCCGGCAGTGCATAGTCCGGGCCGACGGTTT
TGCAGGCGGCCAGGCTGGCCAGCGCGACGATCAGACCGAGACGGGGCAGGGCGGCGTTCA
CAGGCCCGCCTGTGTCGGCGCAGTGCCGGCCTTGTCGTTGTGCGGATGGCGGCCGGTGTC
CACGGTCACCGTGGCGGTGCGGCCGGCGATCAGTTCCACGCCCTTGGGTACTTCGTCGAT
GGCGATGCGCACCGGAATGCGCTGTGCCAGCCGCACCCAGTCGAAGGCCGGGGTCACGTT
CGGCAGCAGGGTGCTGCCGTTGCTGCGGTAGCGGTCCTCGATGCCGGCGGCGATGCTTTC
CACGTGGCCACGCAGCGGGGCCGACTCGCCCATCAGGCGGATGTCCACGCTCTGCCCCGG
GGCCACGCCGCGCAGGCGGGTTTCCTCGAAATAGCCATCGATGCGGAACGAGCCGGTATC
CAGCAGCGCCAGCACCGGCTTGCCGGCCACCACGTAGTCGCCTACGCGCAGGGTGCGGTC
GTTGACCCGGCCATCGGCCGGCGCGCGCACCTCGGTGCGGCCCAGGTTGAGCTCGGCCAG
GTCGACCGCCGCCTGTGCGGTGGCCAGCGCAGCCTGTGCGGCCTGCAACTTGGCGCGGCG
CACTTCGGCGTCCTCGGCGGCGACCAGGTCCTGCAGGCTGCGGTCACGGCCGATCTCGCG
GCGCAGCTGCGCCACCGATGCCTGGCGCTCGGCCAGGTTGGCGCGGGCCTGCTCCAGCGC
GATGCGGTAGCGGGCGCGATCGACCACGAACAGCAGATCACCCTTCTTCACCGCCTGGTT
GTCGGCCACCTGCACCGTTTCCACCAGCCCGGACACGTCCGGCGCCACCTGCACCACGTC
GGCACCGACATGGGCATCGCGGGTCCACGGCTCATCCATGTAATAGACCCACAGCTGGCG
CAGCACCAGCAGGGCGACGATCACGGCTGCGCTGGTGAGCAGCACCGGCAGGGTCTTCTT
CACGATCTTGTTCACGATTGCATCCAACGCAGGAGGTGGAACAGCAGGCCAAGCACGATC
CCGTACAGCGCCAGGTTGAACAGTGGCGGGTGCCATATATGGCGATAGGCACCGGCACGC
TGCAGCAGCGCATGCAGGCCGCTGTTGACCAGGTAGGCCAACAACATCAACCCGAGCAGG
GTCGGGACGAACACTCCGTGGAGACTGAATTCACCGGGCATCGGTAGGGGCGGGGGCGAG
GTGGGGGGAGGGGAGGGGAGGAACAGCGAAACAACGGCAACGGGCAAAAGCCGCTGGCGT
GTGCACGGCAGCGGCGGTGTTCAGGGGCAGCGGTCTTACGTGATGCGGTCGGCGGCCTCG
GCCAGCAGGCGCCATGCCTTCAGCACGGCGTGCAGTTCATCCATGGAAAGCTCGCCGAAC
ACGTCCTGGCGCAGGCCGATCAACTGGTCTTCCAGCTCGCTGACCAGCGCATGGCCTGCG
TCGGTCAGCCACAGCAGGTTGGCGCGGCGGTCGCTGGCGTCGCTCTCGCGGCGGACCAGG
TCGCTGGCGCACAACTTGTCCAGCAGGCGCACCAGTGAGGGACCTTCCATGCCCAGCTGC
TGCGCCAGGGCCACCTGACGGATGCCACCGCCGGAGCGGCCGATCATCAGCAGCGGCATG
GTGCAGGCGGTGGAGATGCCGTAGCTGCCGAGCCGGCTGTCGGCCAGGCGCTGCCACTGC
CGCCCTGCGTACAGCAGGCCGGAGCTGAGCTGCATCTGCAGCACGGTGCGCTCGTCGAGG
GGTCGGTCCATAAGAGATAGATAGGATACTACTAATTTCATTCCTATCAATAGGTTTTTC
TGAATGGGTGGGTGTGTTGAGGAAGGCGTTGCGCCTGCTGGCTATCGGATGGGGCGGCGG
AGGGCCGGACGGGGCAGGGCACGCTGCAAGTACGTCCATGTAAGCTCGATCGGCGCATCC
ATGCGCCTCACGGCCCTGTCCCGCCCGGCCCTCCACCACCCCACCCCACATCCCGCGAGC
GCCGTGGGTTGGCTCTTTAAAGGCAAGGGCAGAAGCAGTGCGGACCAACGGTCCGCACCC
ACCAAAGCACAAGACACCACAGCAGCGGCGCGCTGCTTCCAAAGTCATGAACCCCGCTTT
TGCCCCCGCTTTCGGGCGGTCCGGCCGCGCCCGCGGGAAACTGTCAGGGATGGGGAAGGG
CGGCAGGGCAGGACCGTGAGGCGCATGGATGCGCCGACCGAGCCCCCATGGATGGGTTTA
CGGCGTGTCCTGCCCTGCCGCCCTTCCCCATCCAGACCCGTAACAGGCAGGCGCCGCCAG
ACCCCCGATGAACCCGACCAACAGGACGACCCACCCCCCGGTCGGGTACGATGCTCGCCC
CCCGTTCGGGACGCTGTACGCAATGAGCAAGAACAACGAAAAGGCCGCCCCGCAGGGCGA
CGTGACCCAGGACCAGGCCGAGGATGCCGTGCGCACCCTGCTGCGCTGGGCCGGTGAGGA
CCCGTCCCGTGAAGGCCTGCTGGATACCCCCCGCCGTGTCGCCGAAGCCTATGGCGACTG
GTTCAGCGGTTACCGCGACGACCCGCGCGCCTACATGGAGCGGACCTTCGAGGAAGTGGC
CGGCTACGACGAGCTGATCGTCCTGCGCGACATCGAGTACGAAAGCCACTGCGAGCACCA
CATGGCCCCGATCATCGGCCGCGTGCACGTCGGCTACCTGCCGGCCGGCAAGGTGGTGGG
CATCAGCAAGCTGGCCCGTGTCGTCGAAGCCTACGCCCGCCGTTTCCAAGTGCAGGAGAA
GATGACCGCGCAGATCGCCCAGTGCATCCAGGATGTGCTGCAGCCGATCGGCGTCGGCGT
GGTCGTCGAAGGCGCCCACGAGTGCATGACCACCCGCGGCATCCACAAGCGCGGCGTCAG
CATGGTCACCTCCAAGATGCTGGGCAGCTTCCGCGACGACGCGCGTACCCGCGCCGAGTT
CCTGCGCTTCATCGAAGTGGGCGGCAAGCGCTGAGCCGCTTGCCCGCACCACGCCGGCTC
CTGCAGGCCGGCATGCCCACGGCTGTCCACGCGGCAGCTGTGCATGGCGGTTTGTCCCTG
TCAGCCCTACAGACTTCTTTCGCTGCATGAAGCATCGCGAACGCATTGCCCGTTACCGCC
ACCTGCGCGAACAGCCCCAGTGGAAGCTGCTTGCCGCCGACCACGCTCCGGAAATCATCG
GCCTGCTGCAGGGCCTGCTGATGGACGGCGAGCGCACGTTGCCGTCCTCGGTACTGAACG
AGCGACTGCAGCGCGCGCTGGACCAGCTGGCCGGCGATGAACTCTCGCGCGAGCTGCCGC
GCACCGCGCAGGCCTACATCGCGCACTGGCTGGCCCAGGGCTGGCTGGAACGCCGTCTGC
CCGAAGGCGCCGACCAGGAGCAGTACGAGCTGGCGACCGCGGCACTGCAGGCGATCCGCT
TCGCCGACGGCCTCGAGCAGGCCCGCGTGGCCGCCACCGAAAGCCGCCTGGCGCTGGTCA
TTGAACAGCTCTCGGCGCTGGCTGCGCAGACCGAAGCCGATCCCGATGCGCGCCTGTCCG
CGCTGCACGACGAGCGCGACCGCATCGATGCCGAAATCGCCCGGGTCGGCACCGGCCGCG
TGGTTGCGCTGGACGGCAAGCGCGCGCTGGAACGCACCCGCCAGATCATCGGCCTGGCCG
ACGAGCTGACCGAGGACTTCCGCCGCGTGCGCGATGACTTCGAGCAGCTCAACCGCGATT
TCCGCGAACGCATCATCGACGACGAGGGCGAGCGCGGCGATGTGCTGTCGCAGCTGTTCG
AAGGTGTGGATGTCATTGGCGAAAGTGACGCCGGGCGCAGTTTCCAGGCCTTCTGGCGCC
TGCTCAACGACGCCGAACAGAGTGCCCAGCTCGATGCCGCGCTGGAAGCGGTGCTGGCGC
GCGGCTTCGCCCGCCGCCTGGACCGCAACGAACGCAACTTCCTGCGCAGCTTCACCAGCA
CCATGCTCGAGCGCGGTGGCCAGGTGCACGATGTGCTGCAGAACTTCGCGCGCAGCCTGC
GCGGCTTCGTGCAGAGCCGTGGCTACCTGGAACAGCGCCGCCTCAACCAGTTGTTGAAGC
AGGCGCAGTCCGAAGCGCTGGCCCTGCGCGACGAATTCCCCGCACAGCGCGGCATCGGCC
GCGACCTGCAGCTGACCACCAGCCGCCTGCGCTCGTGGTCGCAGTGGAAGCTGCATGATC
CGCGCAGCGCCCAGGTCGACGGCAATGTCGAGTACAACGACGCGGCCGCGATCAGCCTGG
AGAGCGTCGGCGACCTGGTCGCTTCGTCCGAAATCGACTTCCGCACCCTGCGCCGCGACC
TGCACGACCTGCTCGATGCACAGCCGCGGCTCAGCATCGCCCAGGCCCTGTCGCAGCGCG
AGGCGCCGCAGGGTCTTGGCAGCGTCATCGGCTATCTGTCGCTGGGCACGCGCTTCGGCA
ACGTGGTCGCCGGCGAGCAGGAGCTTGCGCAATGGCGTGGTGGCGACGGCCAGGTCCGTC
GCGCCCGCATCCCGCTGGTTTGGTTCACCCAGGAGAGACGCCATGAGCTGGCATGAAGAT
CCCATCGACGCAGCGCAGGCCGACGTGGCGGAAGACGCCTACGAGGCCGAACCGGTGGCG
GCCGTGGCGCAGCCCCGCCGTGGCAACGACGTCTATTACCTCGGCGACACCGGGCGCCTG
CCGCTGGATGCGCGCCGCGCGCTGTGCCAGCTGCTGATCGGCCCCAGCATCGACCAGCTG
CGCCACGCCAAGCTGTGGCCGGCACTGATCCGCAGCGAAGCGGCCATCCGCTCGTCGCTG
GCGGACCTGTTCCTGGAACTGGTGCTCGACCGTGACAGCGGCGTGGCGTTCACCCGCCAG
GCCGATACCGAAGACGTCGACGCGCCGGTGCTGCTGCGCACCTCGCCGCTCACCTTCATC
GACTCGGTGCTGCTGCTGTACCTGCGCCAGCAGCTGGCCGAAGCCGATGCGCGCGGCAAC
CGCGCGGTGGTCGCCGATGCCGAAATGGCCGAAGCACTGGCCATCTACGAAAAGAACCTG
TCCACCGACCGCGCCGGCTTCAACCGCCGCGTCGCCTCGGCGGTGCAGAAGATGAAGGAC
AACCACATCCTGACCCGCCTCAGCGGCCAGGAAGACCGCCACGAAGTCTCGCCGGCGCTG
AAGCTGCTGTTCTCCGCCGAAGACGTGTCCCAGCTCTCGGCGGTCTACCGCCAGCTGCGC
GAAACCCCGGCCGCCGAGGCCTGAGAGACCCGACCATCGCATGGCTATCTCCAAGCACAC
TCCCGCCCTGTTCAACGAAGGCCTGCCGGACCCGCGCCTGCAGCAGTTCCGCATGCGCCG
CCTGCAGGTGCACAACTGGGGCACCTTCAACGGCCTGACCGAAGTGCCGATCGCCGAGCG
CGGTTTCCTGTTCGTCGGACGTTCCGGCTCGGGCAAGTCGACACTGCTCGATGCCATGTC
CGCGCTGCTGACGCCGCCGGCCATCGTCGACTTCAACGCTGCTGCGCGTGAAGCCGAGCG
CAGTGGCCGCGACCGCAACCTGGTGTCCTACGTGCGTGGCGCGTGGGCTGACCAGCAGGA
CAGCGGCACCGGCGAAATCGCCACCCAGTACCTGCGCAAGGGCGCCACCTGGACCGCACT
GGTGCTGGAATACCGCGCCGGCGATGGCCGCGTGGTCAGCCTGGTGCGCCTGCTGTGGAT
CTCCGGCAACGGCACCTCGGCCGGTGACGTGCGCAAGCACTACATGATTGCCGAGCGCCC
GTTCGACATCGCCAAGGATCTTGGTGGGTTCGACCTGGACCTGCGCAAGCTCAAGCAGAA
GCTGTCCGACCTGCACCACTTTGACACCTTCTCCGGCTACGCCGAGCGCTTCCGCGACCT
GCTCGGCATCGACAACGAGATGGCGCTGCGCCTGCTGCACAAGACGCAGTCGGCGAAGAA
CCTGGGCGACCTCAACGTCTTCCTGCGCGACTTCATGCTCGACACGCCGAAGACCTTCGA
CGCCGCCGAGCGCCTAGTCAGCGACTTCGCCGAGCTCGATGGCGCGCACCAGGCGGTGGT
CACCGCCCGTCGCCAGGTGGAGACTCTGCTGCCGGCACGCGCCTACTACAACGACCTGAA
GGAAATGCACCGCCGGCGCGGCGACGACGAAGCCCTCAAGCTCGGCGTCGACAGCTTCCG
TGAAAGCCGCCGCCAGGCGCTGATCGAAGCGCGCCTGCGCGAGATGGACGTGCGTGACCG
TGGCCTGCTCGGCGAAGAAGCCCAGCGCCGTGCCGCACTGGACAATCACACCGAGCGCCT
GGCCGAACTGGAACTGCAGCGTCGCCAGCAGGGCGGTGAGCGCATTGAAGAACTGGAACG
CGAGCAGGGCCGCGCCGAAGCCGAGCGCGACCGCCGCCAGGCCAAGCGCGAGCAGGCAAG
CCTGGCCGCGCAGCAGCTGGGGGCCGAACTGCCGGACGACGCACACGGCTTCGCCGAACT
GGTCGAGCGCGCACAGAACGAGCTGCAGGACCGCCAGCGCGCCTCTTCGGCGCTGGACGA
TGCGATCAGCGATCGCCTGGGTGGCAAGCGCGATGACGAGCGCCGCTTCGGCGAAGTCCG
TGCGGAACTCGAAGCGATGCAGCGCACGCCCTCCAACATCCCGGCGCCGATGCAGAAGCT
GCGCGCGCGCCTGGCCGAGGAAACCGGCATCGCTGAAGCGGCGCTGCCGTTCGTCGGTGA
ACTGATCCAGGTCCGCTCGGAAGAGCAGGGCTGGCAGGGTGCCATCGAGCGCGTGCTGGG
TGGCTTCGCGCTGTCGCTGCTGGTCGACGACAAGCATTACAACGACGTCGCCGAGTGGGT
GAACCGTACCCACCTGGGCATGCGCTTCACCTACTACCGCGTGCGCCGCAACGATGATGC
GTTCGCCCGTGAGCCGTCGGCGAAGTCGCTGCTGCACAAGCTGGAACTGCGCGAACACGT
GTTCGACAGCTGGCTGCGCCGCGAGCTCGGCAAGCGATTCGACTACGAGTGCGTGGATGC
CAAGCAGCTGCGCAACGTCGACCGCGGCATCACCCGCGAAGGCCAGGTCAAGCATCCGGG
CGACCGTTTCGAGAAGGATGACCGCAGTGCGGTGGGCGACCGCCGTCGCTGGATCCTCGG
CTTCAACAACCACGACAAGGTGGGCGCCTTCGAGCGCGAAGCTCAGGAACTGGCCAAGCG
CATCGCCAGCTGCGAGACCGACATCGCGCGCCTGCGTGGACAGCGTGACCGCGACAACGA
ACGCCGCCTGGCCTGCCACGAGCTGGTCAGCATCAGCTGGAACGAGATCGACATCGCCGC
CCCGCAGCAGCGCCTGAGCGACATCGAGGCCACGCTGCGCGACCTGCGCGAAGGCAATGC
CGACCTCGCCAAGCTGGCCAAGCAGATCGACGCCGTGCGCGCCGACATTGAGCAGGCCCG
CCGCACCTATGAAGACGTCCGCGTCGAGCGCGGGCAGCTGGTCAAGGAACGCGACCGCCT
GGACCGCGCGCGCCAGCAGAGCCGTGCGCTGGTGCTGCCGAGCCTGGCCCAGGAGCAGGA
AGCCGGCCTTGCCGAGCGCCTGCAGGAGCAGGGTCCGCTCAGCCTGGAAACGCTGGAAGC
GCACATGCGCCAGGTCAGCAACGCGCTGAACGAGCAGCTGTCGTCCTCGCAGCAGGACCT
CAACCGCATCGAGAACCAGTTGATCGGCTGCTTCCGTCGCTTCATCCAGCAGTGGCCGGA
GGAATCGGGCGACTTCACCGTGTCGGTGGCCTCGGCCGAGGACTTCCTCGCACGCCTCGA
ACGACTGGAGCGCGATGGCCTGCCGCAGCACGAAGAGCGCTTCTTCGATCTGCTGCAGAA
CCAGAGCAAGAACAACCTGCTGGCCCTGCAGCGCCACAGCGCCGAGGCCCGCAAGTCGAT
CGGCCAGCGCCTGGACGAAGTGAACGCCAGCCTGGAACAGGTGCCGTTCAACCGCGGTAC
GCTGCTGACCATCGAACTGAGCGACCGTCGTCTGCCGGAAGTGGGCGAGTTCCAGCTGCA
GCTGCGCGAAGTGCTGTCGCAGCAGCAGACCGAGCAGCGCGAGCTGGCCGAATCGCAGTT
CACCGTGCTGCGCCAGCTGGTCAACCGCCTGGGCTCGCAGGAAGGCGAGGACAAGCGTTG
GCGGGAGCTGGTGCTGGACGTGCGCATGCACGTGGAGTTCATCGGCGTCGAGCTGGATGC
GGAAACGCGCCAGCAGGTCGAGATCTACCGCAGCGGCGCCGGCAAGTCCGGTGGCCAGCG
CCAGAAACTGGCTACCACCTGCCTGGCCGCGGCGCTGCGCTACCAGCTCGGCGGTGCTGA
CAGCCAGCTGCCCAGCTACGCCGCAGTGGTGCTCGACGAAGCCTTCGACAAGGCCGACAA
CGAGTTCACCGCACTGGCAATGAACATCTTCGACAACTTCGGCTTCCAGATGGTGGTTGC
CACCCCGCTGAAGTCGGTGATGACGCTGGAACCGTTCATCGGCGGCGCCTGCTTCGTCGA
AATCAGCGGTCGTCACGACTCCGGCGTGCTGCTGATCGAGTATGACGAGGAAGGCAAGCG
CCTGAAGCTGCCAGAGCGCAGCCGCCAGCAGGCCAACGAACCGGAAGAAGCCGAGGCCTG
ACCTGGCCGATTGAAGGGGAACGCCGGCCAGCGGCCGGCACTACATGGGCGGGGTTCATG
ACCCGATCGGATGGGGATGCCGGCCAGCGGCCGGCACTACCCATGGGCGGGGTTCATGGC
CCGATCGGATGGGAATGCCGGCCAGCGGCCGGCACTGCCCATGGGCGGGGTTCATGACCT
GATCGGATGGGGATGCCGGCCAGCGGCCGGCACTACCCATGGGCGGGGTTCATGACCCGG
TAGTGCCGGCCGTTGGCCGGCAACCGCGTTCACGCAGCGCGGAACGTATCCCACGCCATC
CGCGCGATCAGCACCACCACCAGCCCCACGAACAGCTTGCGGATGAACGGCGTACCGCCC
TTCAGCGCCAGGCGCGTGCCCACCACCGAACCGATGATGTTGGCCGCCGCCATCGGCAGC
GCGAACAGCCACAGGATGTTGCCGGTCGGCACGAAGAACGAGATCGCCGCCACATTCGTC
GCCAGGTTCACCACCTTTGATGCCGCCGAGGCGCGCAGGAAATCCAGCCCGAAGAAGCGC
ACGAACAGGAAGATCAGGAAGCTGCCGGTGCCCGGCCCGAAGAAGCCGTCGTAGAAGCCG
ATCGCCGCACCGATCGCCAGCGCGATCACCAGTTCGCGGCGGCCGATCTCCTGTGGCCGG
TGCAACGCGCCGAAGTCCTTCTTCCACAGCGTGTAGGCCAGCATCGCGACCAGCAGCACC
AGCACCAGTGGGCGCACCGCGTCCTTGGGCAGCAGGCTTACCGCGGTGGCGCCGGCGAAG
GAGAAGATGAAGGCCGTGCCGGCCGCGAACAACACCGGCTTCCACGGGAAGCGCACGTTG
CGCGCATAGCGCCAGGCGGCCGCACCGGTACCGCACATCGAACTGAACTTGTTGGTACCA
AACAGCATCGCCGGCGTCTGCTGCGGCAGCACCGTGAACAGGCCAGGCAGCTGCACCAGC
CCACCACCACCGACGGCGGCATCGACCAGCCCGGCGATGAAGGCGATGACCACCAGCCAC
CACAACTCAGGGGGAACCAGTTCCAGCACGGCGATCAATCGATATGGGGGCGCGACAGCA
TACGCCTGTCCTGCACTGGTTGACCGGTGCCCCGCGTGGATCCATCCGCACAACCCGGCG
ACAATGTCCGCATGAGCCGAAAACCCACCGATCCCTGCCCCTGCGGCCTTCCCGCCGAGT
ACGCCGCCTGCTGTGGCCGTTTCCATGCCGGTGAGGCCGCCCCCGATGCCGAGCGCCTGA
TGCGATCACGTTACAGCGCCTATGTGCGGGGGCTGGCGGACTATCTGCGCCAGAGCTGGC
ATCCGGATACCCGTCCGGCCGAGTTGTCGCTGGATGATGCGCCCGGCCAGCGTACGCATT
GGCTGGGCCTGACCGTGCACGAGCACACTGTCACCGGCGCCGACAGCGCCGAAGTGCGCT
TCACCGCCCGCTACCGCGTGGGCGGCGGCAGCGCGGTGAAGATGGCCGAGCACAGCCGCT
TCCTGCGCGTCGACGGCCGCTGGTACTACCTCGACGCGGTGTGAGCCTCAGCCGCCGCGT
GCCGCCAGCACGCGCTGGCCGGCATGCGCGCGGACCTGGTTGCGGCCACCGTCCTTGGCT
GCGTACAGCGCCTGGTCGGCGGCCTTGATCACTGCCGCTGGCCGCTCATCCACGCGGCTG
TCTGCCAGCCCGATGCTCACCGTCACCTGCACCGTCTGCCCGCTTCCGCCGCGTCCTCGC
TGCCGGCGCCCCGTTTCATCGTCGCGGCTGCGTGTGCTCCGGTCGCGCAGCTGCATGCGG
GTGTCCTCGATGGTCTGCCGCAGCGCCTCGACTGCATCCACGCAGGCCGCTGCGGGACGA
TCCAGGAACACCACCGCGAACTCCTCGCCGCCATAGCGGAACGCCCGGCCACCATCGCCC
ACCCGGCCCAGGCGCGAGGCCACCAGGCGCAGCACATCGTCGCCGGTGTCGTGGCCGTGG
GTGTCGTTGAACGACTTGAAGTGGTCCACGTCCACCATCGCGATGCTGTAGGTGCCGCGC
GCCCGCTGCAGGGTCTCATTGAAGGCGCGGCGCCCCGGCAGGCCGGTCAGCTCATCGCGG
AAGGCCATATGGAAGGACTCCTGCAGCATCGCGCCCAGCATCAGCAGCAGGGCCGCGCTG
GCCAGTGCCGGCAGTAGCACCGGCTGCAGGAACACCCGTGGCAGCATCCACCACAGGCAC
AGCAGGGCCAGCAGCATCGCCGTGTGCAACGGGCGCGGATGCCGCCAGGCCTGCCAGCCC
AGCGCGGCGGTTGCCAGAAGGAACAGCAGCGCTGGCAGCTGTGCCAGCGCGTTCCAGTCG
GCCGGAATCCAGCTCCAGTGGCGGTTGGACAGCAGATCGTGCATGCCCCGGGGTTGCTGC
GTGGCCAGTAGCAGGAAGATCATCAGCGCGGTGCCACTGGCAACACCCCGCAGCAGCAGG
TCGCGGCGGCGGCGGCCGCGCTCGGGCCACAGTGCCAGGCCCGCGAACAGCAAGGGCAAC
CAGGCCGAAATGGCATGGAAGCGCAGCGGTGTCAGCGCCGTGACATGGCCGCTGTGCAGA
TAGCCGCCCACGTCCTGGTGCAGCAGCGCGAACATGACCGCCACCACCAGCAGCAGGCAG
AGCGTACGCACCTGGTGGTAGAGCAGGGCAAGGCCGGCGCCGAGGCAGGCCAGCAGCCAG
GGCAGGATGCGTTGGGCCGGACTGGCAACGTCTTCGTTGCCCAGTGCTGCCCACAGCACC
ACGGCAACCAGCACGGCGGGCAGCACGAACAGGTAATGCGCAGGCTGGCGGAGCGGATGC
AGGGGCAAGCAGGAATTCCAGCGCGGTGACGACGCGGCCGCAGCATTGCCGTTAGCGGCG
TTCGCACCGGCTTCTTGAATGCGGGATGGTCACGCATGTGAACGCGTTGACGTCGAACGA
TGACATCGCACTCACCCTGTTGCGCAGATGCTGCCCGGATGGACAGCGTAGCCACCGCCG
TCGCTGCCCCGCAGCGCGATCTCGCCCGCCAGTACGCATGTGTGCGGAACCGCAGCATGC
ACCTGGCAGCCCCCCTCAGCGCCGAAGATGCCATGCTTCAGAGCATGGCCGATGCCAGCC
CGAGCAAATGGCACCTGGCCCACACCACCTGGTTCTTTGAACGCTTCGTGCTGGCCGGCT
TCCCACCCGCACCGGCGCATGACCCTGCCTGGGACTACCTGTTCAACAGCTACTACAAGA
GCCTCGGCCCGGCGCATGCCCGGCCGCAGCGTGGGCTGCTGTCGCGGCCATCGCTGCAGC
AGGTGCGCGACTACCGCCAGCAGGTCGATGCACAGGTGCAATCGCGGCTGGCGGCAGGCG
ACCTTGATGAGCAGGCACTGCAGCACCTGCAGTTGGGCCTGCAGCACGAACAGCAGCACC
AGGAACTGCTGCTCACCGACATCAAGCACGCGTTCTGGTGCAATCCGTTGCAGCCGGCCT
ACCGCGCGGACCTGCAGCCTGCAACCAGCGCTGCCAGTGCGCAGGGCTGGATCGAGTCGC
CCGAGCGCATCGTCACCATCGGCGCCGCAGCCTGGCCGCAGCACACCGCCTTCGCCTACG
ACAACGAATCGCCGGCGCATCGCGTGCTGCTCCCCGCGCACGCACTGGCCGAGCGCCCCG
TCAGCAATGCCGAGTACCGCGCCTTCATCGACGCCGGCGGCTACCGCGAACCGCGCTGGT
GGCTCAGCGAAGGCTGGGCGCTGCGCGAAGCCGAGGGCTGGCAGCACCCGCTGTACTGGG
ATGACGCCCTGCAGCGCGAGTACACCCTGGGCGGTTGGCGCGAACTGGATCCGCATGCGC
CGGTCTGCCACCTCAGCTACTACGAGGCCGATGCCTGCGCCCGCTGGGCCGGTGCGCGCC
TGCCCAGCGAGTTCGAGTGGGAGGCTGCCGCCGCAACGCTGCCGCCTCGCGGTCATTTTG
CCGATGACGATCGGCTGCACCCGCAGGCTGCAGGGGGCAGTGGACTGCGTCAGCTGTTCG
GCGATGTATGGGAATGGACCCACAGCGCGTATGGCGCCTACCCGGGCTTCCGCCCTTTCG
CCGGCAACCTCGGTGAATACAACGGCAAGTTCATGTGCGGGCAATGGGTGCTGCGCGGTG
GCAGCTGCGCCACGCCGCGTGGCCACGTGCGTGCCAGCTACCGCAACTTCTTCATGCCCC
CGGCACGTTGGCAGTTCTCCGGGCTGCGCCTGGCCAGGGACCTCGCATGAGTACGGTGCA
CGACGCACTGCAGGCGCTGACCGATCTCACCCCTGGCCGCCAGCAGATCCTCACCGACGT
GGTGGCCGGGTTGTCGCGCACGCCGCGCCAGCTGCCGTCCAAGTACTTCTACGATGCGCG
CGGCTCGCGCCTGTTCGAGCAGATCACGCAGACCGCCGAGTACTACCCCACGCGCACCGA
GCTGGCCCTGCTTTCACGGGTACTGCAGGACATCGCCCGAAGCGTCGGGCCGCATCTGCA
CGTGGTGGAACTGGGCAGCGGCAGTGGCCGCAAGACCGCGTTGCTGCTGGCCGCCCTGCA
CGACCCGGTGGCCTACACGCCGATTGAAATCTCGCGTGCCGCGCTGCTGTCCAGCATCGA
CCATCTGGCCCCGGCGCTGCCCGAGGTGGAGATGCTGCCGGTCTGTGCCGACTTTACCCG
TCCCGTCGCCGTACCCATGCCCGAACGCGACCCCGCGCGACGGCTGCTGTTCTTCCCCGG
TTCCACGCTGGGCAACTTTGAAGGCGAGGACGCGGTCGCGCTGCTGCGCGCGATGCGCCA
GACCATGGGGCGTGATGGCCTGGCCCTGGTCGGCATCGACCTGCACAAGGACCCGGCGTT
GATCGAGGCGGCCTACAACGATGCGCAGGGCGTCACCGCCGCATTCACCCTGAACCTGCT
GGCCCGCCTCAACCGCGAGGTCGGCAGCGACTTCGATCTGCAGGGCTTCCGTCATCGTGC
CCGCTACAGCGTCGCGCGGCTGCGCATCGAGACCGATCTGGTCAGCCAGCGGGCACAGGA
CGTCCATCTGGATGGCCGGACCTTCCATTTCGAGGCCGACGAACCGATCCGCGTCGAATA
CAGCCACAAGTACACCGACGAGAGCTTCGAAGCGCTGCTGCGGCCGGCTGGCCTGCAGGT
CATGCAGCGCTGGGATGCTGAAGGCCCGGCCTATGGCCTGCGCCTGTTGCGTGCCATCTA
GGGCGGACGGCCAGCCGGTACCGCTTCAGGTTCAGCAGCACCGCTACCCCTAAGATGGCC
GTGCAACGGCAACACGGAGGACGCCATGCCCATTCTGACCACGCTCGGCCTGGCGGCCGC
TCTTGCCTCGGCGCCGACAGCGCCCGCCGCGCCTGCCGGCGACATGGATCCGGCGTTCAG
CCGCTGCCTGTCGGGCCTGCAGGCCACCGCTGCGACACAAGGCATCAGTGCCGACCGTTT
CAACGCGATCACCGCCGGCCTCACCCCGGACCCCACCGTGCTCGGCCTGCTCGATGCACA
GCCCGAATTCACCACGCCGATCTGGGACTACCTGGCCGCGCTGGTCGATCGCCAGCGCGT
GGCTGATGGCCGCGCCCTGCTGCAGCAGCACCGCGACCTGCTCGATCGCGTGTCGGCGCA
GTACGGCGTCGATCCGGCCACCATCGTCGCGGTCTGGGGCGTGGAGAGCGACTACGGCCG
CGTGTTCGGCAAGCGCCCGCTGCTGCAGTCATTGGCCACGCTGTCCTGCGCCGGCCGTCG
CCAACCCTTCTTCCGCGGTGAACTGCTGGCGCTGCTCAAGCTGATCGACCGCGGCGACCT
GCAGGCCCACGGGCTCACCGGCTCCTGGGCCGGTGCCTTCGGGCATACGCAGTTCATGCC
CAGCACCTACGCCCGTATCGCGGTCGATGGTGATGGCGATGGCCGCCGCGATCTGGTCGG
CAGCATTCCTGACGCGCTGGCCTCCACCGCCAACTATCTGAAGCGTGCCGGTTGGCGCAG
TGGCGAACCGTGGGGCATGGAAGTCCGTGTTCCCGCCGGCTTCAACGCCAGCCAGGCAGG
CCGCACCCAGCGTCGAGCCCTGGCCGACTGGCGTGCGCAGGGCGTGACTGCGCTGGATGG
CAGCGTGTTGGCTCCGGCCAACCTGCCGGCGGATGCGCGCGCCGCGCTGCTGCTGCCGGC
CGGCAACAAGGGCCCGGCATTGCTGGTGTTCCGCAACTACGACGCGATCTACAGCTACAA
CGCCGCCGAAAGCTATGCGCTGGCGATCGCGACGCTGGCTGACCAATTGCGTGGTGGCAA
CGGGTTGGCCACCGCCTGGCCGACCGATGACCCGGGCCTGGGCCGCGATGAGCGCCGCCA
GCTGCAGACCCTGCTGCTGGCCCGCGGCCACGATATCGGTGCCGCCGACGGCATGATCGG
TACCGCCACGCGCCGCGCGATCCAGGCCGAGCAGCAGCGCCTGGGCTGGAGCGAGGTGGA
CGGCCGCGCAGGCCAGCGCATCCTGCGCACGCTGCAGGAAGAGGCGGCCGCCATCGCACC
CGCTGGGCAGAAAGCCTTGCCGGCGGCACGTTGACCGCGACATCATCGCCGCGGTCTTCA
AGGAGCGTCATCGCATGCAGTCGAATCCGGACATCAGCACCGGCCTGTATCACGGCCTGG
AGGCCTGGCAGGTGCGAACCGCCAACGCCACGGCGGTCGTCAGCGTGTTCGGCGGCCAGC
TGCTGTCGTTCATTCCTGATGGGCAGCCCGATCTGCTGTGGCTTTCGCCCACGCGCGCCG
AGCTGCCCACGCCCATCCGCGGTGGCGTCCCGGTGTGCTGGCCGTGGTTCGGTCGCCAGG
GCCAGAGCGCCGATGTACCGGCGCATGGCCTGGTACGTACCGCGCGCTGGGAGCTTCTGC
AGGCCAGCCAGCGCGATGATGGCGAGGTCGAGCTGCAGTTGGCGCCTGCGCCCAGCGCCG
ATCGCGGCCTGCGCCTGCAGATGCAGCTGCGCATTGGCCGCCAGCTGCGCCAGCAGCTGG
TCACCGAGAACACCGGAACCTCGCCGGTGACCTTCACCCAGGCCCTGCACAGCTATTTCC
GGGTGGGCGATGCCAAGCGGGTCGAGGTCGAGGGCCTTGACGGCCTGCAATACCTGGACA
AGTACGAGGACTATGCACAGCTGCGCCTGCAACAGGGACCGTGGTCATTGCGCGATCCGC
GTGATCCCGGTCGCAGCGATCGCATCTACACCGGTGCCAAGGGGCACTATGTACTGCGCG
ATCCGGTCCTGCAGCGGCGGATCGAGATCCGCAGCGAAGGCAGCCAGACGCTGGTGGTCT
GGAATCCGGGTGCCGAGGCGGCAGCCAGGATGGCCGATGTCGGCGAGGGCTGGCGCGATT
ACGTATGCCTGGAAGTGGCCAACGCAGGCCCGGAGCAGATTACGCTTGCGCCGGGTGCGC
GCCATCAGCTGGTGCAGACCCTGGGCAGTACCGCGCTGTAGGCGCGGACAACGATTTCAG
TTTGTCGATGCAGGTAGCAAGGACGGAAAACATGCAGGAAGCACAATGGTGGTACGCCAA
TGGCAGGCAGAGCAGTGGGCCGGTGGATCTGGCCGGTCTTCGCCAGCTGCAGCAGGAAGG
GACGGTTACGGCGCGCACCCTGCTCTGGTGCGAAGGCATGCCCTCATGGCGGCCGTTGGC
GGAACTGGAGCAGGCTTCCACCCCCGTCGAGGTGGCTCCGGCCCTGGATATCGACGCAGC
CCCTGCGGTTGAGGGCATCGCGCCGGATGTCGGCGATCCGTCCGATCCCTATCGTGCGCC
GGCCGCCGCACCGGACAGGGCTGCGGCTGCCGGGCTGGAGGGCGAGATGGCCTTGTACGC
CAGCGTGGTCGGCGGCAACTTCCCGATCTATCGCCAGCGCTGGCGGCTGGATCAGGGCGT
TGCCACGGGCAGTGGCACCTGGCATTGGCCGGCCTTCCTGCTCGGGCTGATCTGGATGAT
GTACCGCAGGATGTACCGCCTGGCGGCGATGTGGGCTGGCCTGCTGCTGCTGATCAGCGT
GGTGGAGACCTGGCTGGATGTGCCGGATGGCCTGTCGCTGGTCATCACCTTCGCGCTGAG
CATCACCACCGGCATCTTTGGCAACAGCTGGTACCTGGCACACTGCCAGCGCCTGATCGC
CCAGGCCCGTGCCGTCACCGGCGACGATGATGCACGGCTGCGCAGCGAGCTGACCGCGCG
TGGCGGCACCAGCGTGGTCGCCACACTGATCGCCATCGTCATCGCGGTGGCGCTGAGCAT
CGTCGGCGCAGCATTGGCCGGGTAGGGTGGGTCAGCGGTCCTGACGGGGCCGCAGCACCA
GCAGGCACAGCGCACCGGCCACCAGGCCCCAGAACGCCGAGCCGATGCCGGCCAGTGAGA
CGCCCGAGGCGGTGACCAGGAAGGTGACCAGTGCCGCCTCGCGGTCCCGCTCTACCGCCA
GCGCACTGGCCAGGCTGTTGGCGATGGTGCCGAACAGCGCGATACCGGCCACGCAGGCCA
CCAGCTCCTTGGGGAAGGCAGCGAACAGTGCGGCTACGGTGGCACCGAACAGCCCGATGA
CGATGTAGAAGGCACCTGCCGCCATGGCGGCGGTATAGCGTCGTGCCGGGTCCTCATGGG
CATCACGGCCCATGCAGATCGCGGCGGTGATTGCCGCCAGGTTCAGCGCGTACGCACCGA
ACGGCGCCAGTAGTGTATTGACCACACCGATCCAGCCGATCAGCGGCGACACCGGGGCGT
CGTAGCCGGATGCCCGCATCACCGCCACGCCCGGAATGTTCTGCGAGGCCATGGTGACCA
CGAACAGGGGCAGGGCGATGCCGGCCACCGCGGTCCAGGACAGGGATGGGGTCACCCATT
GCGGTACCGCCAGTTGCAGCTGCACCTGCTGTGCGTGCAGCAGGCCACGGCTGGCCGCAA
TCGCGATGCCGACCAGCAGGGTGGCGATGACCGCATAGCGCGGGAACAGGCGGCGTCCGG
CCAGCCACGTGGCGAACATGGCCAGCGCCAGTACCAGCTGGGTGTTCATGGCCACGAACA
CGTCCAGACCGAAGCGCAGCAGCACCCCGGCCAGCATGCCGGCGGCCAGCGCCATCGGTA
CCCGTTGCATCAACCGGGCGAAGATGCCGGAGAAGCCAGCCAGCATGCCCAGAACCGCAG
CGAGCAGGAATGCGCCGGTGGCCTCGGAAAGAGATGCGCCGCCGGCACCGACCACCAGCA
TCGCCGCGCCCGGTGTCGACCATGCGGTCACCACCGGTACCCGATAGCGTAGTGACAGCC
CGATGCAGGTGACACCCATGCCCAGTCCCAGTGCCCACATCCATGAGGCGATCTGCGCCT
GGTTGGCACCGACAGCTTGTGCAGCCTGGAACACGATGACGGCCGAACTGGCGAAGCCGA
CCAGCACAGTAATGAAGCCGGCAACGAGGGCCGGTACTGAAAGGTCGCGCCACCACGCTT
GCCGCACCTGCATGTTCATTGCCGTCTCTCCACTGTGCATCCGTGCATTGATAGCCCTTG
TGGCGGGGGGGGGGGCGGCCCCCGGCGGGCCCCCCCCCGCGGGTGGTTGGGGGGGACGGA
CCGGGGGGGCGGGGGTGGGGGTGGTAGACGCCCACAAAAAAAATTAGGACCA
>contig00021 len=68625 cov=29.7 corr=0 origname=NODE_21_length_68625_cov_29.674884_pilon sw=shovill-spades/1.0.4 date=20220914
GCCGGAACTGGCCTACGTGCAGCCGGATCATCTGGGCACACCGCGCGTGGTGATTGATCC
GGTGAGTGATGTCGCGATCTGGGAGTGGAACAACAGGAGCGAGGTGTTCGGTAACCAGAT
TCCGAGTGCTGATCCGGATGGCGATGGTGTGGCGTTCGAGCTGGCACTGCGTTTCCCGGG
CCAGCAGGCGACGGATGTGAGTGGGTTGTTCTATAACTACCAGCGTGAATACGACCCGGC
GGTGGGGCGGTACTCGCAGAGTGATCCGATTGGGCTCGCAGCGGGGCCAAACACCTTTGG
CTACGTGATGGGAAATCCGATGAGTTGGATTGACCCTGAGGGCTTGGAAGTACTTGTATG
TTGTCAGCCGGCCTTTGGAGTATCCAACAATCCAATTGATCACCAGTGGATTCGTACGGA
TACAGTTGAGGCAGGCATGGGTGGCACTCGTGGAAACGTACCTGGTAACGACAGTGGAGA
CATGCCAGGCGATCCCGTGCAGGTGACCAACCATGTCGGTCGTAGCAATGAGCCTGGAGC
ATCATGCAAAGTGGTTAAAAATGTCGACGAAGCAAGAGTCAATTCCCAGCTTCAGATAGG
GAGATCACTTGGTAGGTGGGGGCCTACGAACCATTGCCAATCATTTGTAGCCAAGACACT
TTGGAATGCTAGTACAGTCGAACTGCAGCAAGAGCAGAACAAGCGATTGCTCAACTCGAA
GGTTCCTGGGCTGAGGTAGGTATGAAGAGATACATGACATGCGTCCTGCTGGCGTTGCTT
TCTTCGGCATGTGCGGATCAGAAGCAGGGCGCAACGACGAATTCGTTCGACGATGAGCGG
ATAGAATGTGTTGAGCCCGCTCGACTGAAGATCGAGCCGTGGGGAAAAGCGGGCTCTTTG
AAGGGGTGCGAGATTGCTGATGGTCCATTTGTCGCCGCAGATGATGGGTATATTCGTATG
CGTGGACAGTTTAAGAATGGGCATAAGGCCGGTGTGTGGCGATGGTACGACCGAAGTGGA
AATGTCACTAAAGAAGTCAATTACTCACAGTAGTCTTTGCGGGGGAGGCTGGATGCAGTG
TCCTGAAGGACATTCCGTGCCCAGATTCCTCACCCCCGACGAGGTCTCCCTCATCCACAG
GCTGCTGCCCGAGACGACCGAGGTGTCCGAACGGTTGTTGAAGGATCTGGCGCTCGCCCA
GGTGGAGGACGTGGAGGTCGTCGGATTCGGGGGCGTGGTGTTCCTGTCCAGCACGACCCA
GGTCTTCGGAAGTGACATTGCCACGGCGATGCTTGCCGATGCCGACGGCGTGCCGGTGAG
AGTCACCCTGTGCCTGGACAATCACGATCAGCTCTTCGAACTGGAGCTGTGGAAGGTGGA
CTTCTCACCGATCATCGGCGTCAATCTGAGGAGCGCTTTCAGCGAGCACTGACGCCTGCT
GAAAGCGATCCAAGCTGAAGGGCGTTACGCATGCCCTTCACCCTTCGGGCTGCAACCGCC
CCACCCCCTGCGCGCAAAGCGACTGGCAAGCCATGACCAATCCCTCCATCATCCGGTCGC
CCAGGTACTGCCCGGGTTCGCCGTTCTGCCGGGTGCGTTCCGCCGCCAACCGCATTTCCA
GCACCACCCGCAATCCATTCAACGCACAATCGGCATCGGCATCGGCATCGGCATCGGCAT
CGGCATCGGCGCGGCGCGGCGAGAGCTTGGCAGCGAGCAGGCAGTTAAGCCGTCCGATGG
TGATTGGCCCTTCGTCGATGGGCCTGCCGAACGGCTCAGCTCATCATTGACTCGCTTCAG
TGGCCATACGGATTTCCTGAAGCGTCTTGAACCGGGGCATGGTGCGACTCTCTGGCCTGC
TGCTGCCATCGGGATAGTAAAAGATGGTCTTGTTGCCTTCGCGCTTTACTTTGGGGCTCA
CTGAGTGAGTCAGGAATCCGGGATGATAGGCGGGTTCGAAGTGGATGACGCGCGCGTCAA
GCGCGCGATATCTTATGAATGTGGGCTCGTCCGTGGTCAGGGTGATGATCTTTCGATGTC
CGCCGATGAAATGTTCACTCAGCCACGGATAGTAGTCACGCTTTATTGACATGACACCGT
CAGTGCTGACGTTGGGTTCGGCGTTGGGGGCACCATATGCGGAACGGACCTCGTCAAACA
TTACAACGACGTCGCCGCCCATGCCCTGAATCACATCACCTCCAAATCTGGATGGATCTC
CGTGCTCGACTCCAAAGGTTACGTTGCTGAGTTTCCAGCGGCACGCGCCGCCGCCATCGA
CTGCCATTGAGGCCTTGTAAACATTTGTTCCTGGGCGGCGCACGGGTCGAATCTCCAGTG
GCGCATAGTTGTCTCGTGTACGTTTTCCCCAGTCCAGCATGGACCGGTACGTTGTGGTGC
ATCTCGTCGAGCGGTACATCACCCGCATATCTCGGGCCACAAGTTCCTCGGGCACCGTGA
CGGTCACCTTGACCGTGCCTAACTCCGGCTTGGGTGAAAGTGCTTGATTCCGGGTAAGGT
GACAGCCGCTTAGAAGCAGGAGGCCGAGGATCGCTGCTTGTTTCGGAAGGCTCATCTGCC
GGAGTCGGGACATGCGGCCCCCTTCTGAATGCTGACGATGCCATCGGTGTCCTCTTTCAA
ACAGAATGTGGCTTCATAGATGGCGGTGGGAAAGTACCAAAGATTCGGAATGTTCCGGCT
TGCTTGGAAATAGTAGATTGTGTTCAATTTCAATTGAAAATTTTCCCTATTGTCTTTTGG
CCCATCCCGCTCGTAGCCGTCTGGTATTGAGCCGTATGCAATGCAATTGCCAGGCTTTAG
CTTCATTGGCTTGGCATCGTCCTTCAGGCGGATGGCCCAGCTTTCGGATTCGAGCGTGTA
GTACTCCAGCAGTAGCAGGTTGGCCACTGGGAACGAACCCTTCGCTTTTTCCGGTATGAA
GATCGCGGGTGTGCCATCCACAAGCCTGATATCTGCCTCTTCTCTGATCAGCTGGAACGC
GTGCGCCATGTCTGGGGCCACGCAGCAACCGGCGGCCACGAGCAACGCCAAGGTGCTTTT
GAAATTCTGCATTGGTTTCTGATGCCTCCGTCTGCACAGCTCTGAAAGTGCGAGTGATTC
AATTGCCCTGATCACCCTTGCCAGCATGGTCGTGTGGTCAGACGGAAGGGGGCGCGGCAT
TCTGGAGCGGCCGTCACAGGGCGAGTAAGGCGAAGGGCGTCGCATTTGTGCGGGCGAACG
CCGGGGCGAAAAGGGGGCAAAGGCGACATCGATAGAGGCTACTGCTCACCCACCTGCAAG
CGCCCCACCGCCTGCGCGCACAACGACTGGCAGGCCATGACCAACCCCTCCATCACCCGG
TCGCCCACGTACTCTTCCGGCTCGCCGTTCTGCCGGGTGCGTTCCGCCGCCAGCAGCATT
TCCAGCACCACCCGCAACCCGTTCAACGCGCAATCGGCATCGGCGAGGGCCAGGCAGCGG
CCGGGCAGTTGATGCCGCTCCGGCCAGGGTTGTCCGTCGGCTGCTGCACCGGAGCCGATG
CGGTTGAGGTTGGCAATGAAGGTGTTCCTGTCCACCGCAGGCGCAGTCTGTGGCGAGCCG
TCGTCGCGGGCGGTGCTGCGGTAGGCGTGCAGATGCGGGAAGTCCGATTCGTTCATGGCA
AGGCTCCGTGCAGGGCAATCGGTAGCCGCCACCCATAAAAGTGGCGGGCGGTACGTGGTT
CGAATCCGGGTTGGTCCCAAGCCGGTGGGCGCGAACGCCCCCACGCACCGCCCGCCATAG
CCGGCAGACGGATTGCCAGCCGGCGCCACGGAATGTGGACGCCGACTGGCAAGCGCAATC
ACTCAGGACCAACTCGGGATTCGAAACCCGGCCACCCTTTTCCGGTGGCACGCCATCTGA
GCCCGTGGCGCTGTGCAATGCCAATCAGAAGAGTTGCAAACATCACTCGATTGGAGACGC
TTTCGGCATTCTCCCACGCTGTTAAGCACCGCCAGCGCTAGCTGGCGCGGCGGTCCGCCC
GCACCGTGCAATCTGCGACAGGTGTCGAGGTTGGGGGGCGTTAGGGAACAAGGGGGGGAG
GGGCGATGACGACAGGCTCTGAAGGGAAGGGCCTGAGTCGAGCATGGCCCGCCTCTACAA
GCGTCAAAGCGTGACGTGCGACTCGGGTTGACGTTCCCAGCCACCAAGCGCAGGCTTGTT
CAGCACGTTTCCTAAACAGAAGGAGACTTATGACCGCGACCGCTTCGCTGCACCCCACCC
CCGACACCCAGGGCCGTTCCCGCCTGTGGAGTGTGTTCTGGCTGCAGGGCGTCATTCCCA
GCAACATTCTGTGGGCGGTAGCCCTCTGGGCGCTGGCTAACCAGCGCACCACGCTGCTGT
TGGGGGTATTTGCCGTGCTGCTGCTCTATACCGGTTGGATCATCCCGGCGGTCTGGCGGG
CGGCGCCCACCGCGCACAACCCCAACCTGGGCGTGGCGGCGCGCGGGCTGACCGTGGCCT
GGGGGCTGAACACCGTGCTGGTGATCTTCTTCCTGACCCTGCAGCTGGTGGCTCAATAGA
ACTGAACGGGCTCGCCGCCACGGTCGAAGGCGGCGAAGCGGCCGATCTGACCGTCATGGA
TGGCGTTGACCATCAGCTTCAGCGGGCGCGCGGCTTCGTCGCTGTTGGGTGCGAAACCGC
CTCTGCCATCCAGCGCCGCCACGAACACCAGGTCCCAGTCGATGCCGGTGGTGGTCGACT
CGGCCGCCAGCGCCTGGAAGCTGGGCACCTCGGCCGGCAGCTTGTCCACGCACAACACCG
GCGACAGGGTGCCGCCCTCGCGGCGGTCATGCCGGTCGCGCTGGTCACTGGTGGGCGATT
CGGGCAGCTCGGCGCGCACGAATACGAACAGCAAGCGTTGCGGTTCAGCCTGCTCGCCGG
CGGCATGCAGCAGTTGCTGGAAATCGTTCATCATCATGAGGGTTGTCACACGCCCGCTGC
ACGGAAAGCCGCATGCTGCCACAACGCCTGCCGCGCGGGGCCGAACACGATTGATTTAAG
TCATGCCCATGGAACTGAAGGCCGCGTACTCTGGCAATCGTTCCAGCAGGCGAGGGTATC
CGGGCCGTTCCGGGCACAGGCAAGACGGTGGAGCAACAAGGTGGACCAGCCATGAGCCAA
CTCACCGACGGTTTCGGACGCAGCTTTCCGTACCTGCGCCTGTCGTTGACCGAAGCCTGC
AACTTCCGTTGCAGCTACTGCCTGCCCGACGGTTACCAGGCCGATGGCCGCCCGCGCTTC
CTGCAGGTGGATGAAATCTCGCGCCTGGTGCGTGCGTTTGCCGCGCTGGGCATGAGCAAG
ATCCGCCTGACCGGCGGTGAGCCCAGCCTGCGCAAGGACCTGGACGAGATCATCGCCACG
GTTGCGGCGGTGCCGGGCATCCGCAAGGTGGCCATCACCACCAACGGCACGCTGCTGCCG
CGGCGCCTGCCGGGCTGGCACCGGGCTGGCCTGACCGCGCTGAACGTGAGCATGGACAGC
CTGCAGCGCGAACGCTTCAAGACCATCACCGGGCATGACCGCCTGCCGGAGATCGAACAG
GGCCTGGCCCTGGCGCAGGCGCTGGGCCTGCCGGCGATCAAGCTCAACGCGGTGCTGCTG
CGTGGCCTGAACGACGACGAGTTGCCGCAGTGGATGGAGTACCTGCGTGACCGCCCCTTC
AGCGTGCGCTTCATCGAACTGATGCGCACCGGCGACAACGAAGCCTATTTCCAGCGCCAC
CACCTGCGTGCCGACGTGGTGATCGAGCAGCTGCTGGCCGCTGGCTGGCACGAGCGTCCG
CGCGTCGCCGATGCCGGGCCCGCGCGCGAGTTCGGCCACCCCGACCATCGCGGCAGCATC
GGCATCATTGCCCCGTATTCGCGTGACTTCTGCAAGGGCTGCAACCGCCTGCGGGTGACC
GCCAAGGGCGACCTGCGGCTGTGCCTGTTCGGCGAGTTCGGCGTACCGCTGCGCCCGCTG
CTGCAGCGCGATGAGGACCACGACGCGCTGCTGGCACGCATCACCACACAGCTTGGCCTG
AAAGCGGCCGGGCATGGACTGCACCAGGGCCAGACCGGGCTGACCCCGCACCTGGCCTCC
ATCGGAGGATGAGCAACACGATGAGTGGGGAATTGAACGCGGCCTTCCATATGGCCGATG
TCCGTAACAAGCGCATCAGCCGCCGCCGTGCGGTGGCGGTGGGCGAGCTGCATGCCGGTC
CAGTGGCCTATCCGCTGATCGTCGAGCGCCGCCTGCCCAAAGGCGATGCGCTGGTGATGG
CCGAGATTGCCGGCCTGCAGGGCGCCAAGATGGCGTCGATGCTGATGCCGCTGTGCCATC
CGCTGCCGCTGGAACTGGTGCAGGTGTTCTGCGCGCCGGTGCCGGAACGGCAGGCGATCC
GCGTGTGGTGCGAGTGCGCCAGCGAGGCGCGCACCGGCGTCGAGATGGAGGCACTGGCCG
GCGTCAACGCGGCGCTGCTGACCCTGTACGACCTGAGCAAGCCGGTGGAACCGGCCCTGC
GCATCGAAGGCATCCGCCTGCTGTTCAAGGAAGGCGGCAAGCGCGGCGTCTGGCTGCACC
CCGACGGTATGGACGATGCCGAGCGCACGCGTTTCAAGCCGCGTGCGCCGAAGGGACTGG
AGGGCGCGGCCTGCGCGGTGATCACGCTGAGCGATCGCGCCAGCGAGGGCACCTATGACG
ATATCTCTGGCCCGACCCTGGTGACCGGCCTGAAAAAGCTGGGTGGTGAGGTCGTGGCCG
CCGAGGTGTTGCCCGATGGCATCGAGCCATTGGCGGGCCGCCTGCAGGCCTTGGCCGCCG
ACGGTGTGCGCCTGTGCCTGTGCACCGGCGGTACCGGGCTGGGCCCGCGTGACCTGACCC
CGGAGGCGCTGCGTTCCCTGGACGCGCGGCCGGTGCATGGCCTGGCGCAGATGGTGCGGG
CACTGAGTGCACAGCACACGCCGATGGCCTGGCTGAGCCGCGCCGAGGTGGTGCAGCTGG
GCAACATGCTGGTGTTCGCATTGCCCGGCAGCCCGAAGGCGGCGGCGCAGTGCCTGGACA
TCCTGGCGCCGGTACTGGGCCACGCCCTGGCGATGGTCGAGGGTGGTGGCCACTGATGAT
TGCCTACAGCGATGCCTTGCAGCACCTGCTGGACGCGGCCACGCCGCTGCCGACCGAGCG
CCTGCCGCTGCATGAGGCCGGCGGCCGCACCCTGGCCAGTGACATCCACAGCGGGCAGTC
GTTGCCGCCGTTCGACAATTCGGCAATGGACGGCTTCGCGCTGCGCGCCAACGGCGCGAC
GTTCGAGTCCGGTACCGAATTCGCGGTGCAGGGCTGGCAGGCAGCCGGCGATGCCGGCGC
CGAAGGCGGCGAGGGTGCCTGGGAAATCATGACCGGTGCGCGCATGCCGTCCGGGCTGGA
CACAGTGGTACCGGTCGAGAACGTGGACATTCTCGCCAGCGAGGAGGGGCGCCCGACCCG
CATCGCCCTGAAGGCATCGGTGAAGCCGGGCCAGCATGTGCGCCTGCGCGGCCAGGACGT
GAGCGAAGGCGAGCGCGTGCTGCAGGCCGGGCAGGTGCTGGATATCAATGCGCGCACCCT
CCTGCATGCCATCGGCGTGGGCCAGGTGGCGGTGGTGGCACGGCCGAAGGCGGCGGTGAT
CGCCACCGGCAAGGAGCTGGTGACCGAGGCGGCGCAGACGCTGGAGTCCGGGCAGATCCG
TGACAGCAACCGGCCGTATCTGGTCGGCCGCCTGCAGGCCGCCGGTGCCGAGGTGGTCTG
GCAGGGCACGGTGGGCGACGACGTGGCCGCGTTCAATGCGGTGCTGGATGAAGCGCTGGC
CGCTGGCGCGCAGCTGCTGATCAGCACCGGCGCGGTGTCGGCCGGGCGCTACGATTTCGT
TCCCGATGCGCTGCGCGGCCGTGGTGCGCGCATCGTGTTCCACAAGGTGGCGATCCGCCC
GGGCAAGCCGCTGCTGTTCGCGGTGCTGCCCAATGGTGCGCTGTACTTCGGCCTGCCGGG
CAACCCGGTCTCCGCTGCCGTGGGCCAGCGTTTCTTCGTCGAGCCGGTGCTGCGCCGCCT
GCTGGGGCTGGCGCCGGAGCTCATGTTGCAGCTGCCGCTGCAGGCCGACGTGCGCAAGCC
GCCGGGCCTGCGCTTCCACGCGCGTGCGCGGGTGGAAATGGACGGGCAGGGACGCCTGAG
TGCGCGCGTGCTGGCCGGGCAGGAGTCGTTCCGTTTGATGTCCATGCTGCAGGCCAACGC
CTGGGTGGTGCTGGAGGCCGAGGGAGACCTGGCCAGCGCTGGCACCTACGTGCGCGTGCA
GGGCTGGGGTCACCACGAACCGGTGCAGCTGGTGAGCCAGGAGTCATGATGAAACAGGTG
AATCTGCAGTTGTTCGGTGCGTTTTCCGATCTGGATGCCAGCCGCGAGATCGCCGTGGAT
GTGGCCGGTGGCACCGTGGCCGATCTGCGCCAGGCGCTGCGCGAGCTGCTGCCGCTGCGT
TGGCCGGGTTTCCGTGCCGGCCTGCTGGACTACTCGGCGTTCGCCGACCAGCAACGCGTG
CTGCGCGACCACGAGGCGCTGCCCGACGATGGCCGCGTGGCGATCCTGCCACCAGTGAGC
GGGGGCTGAGCGATGAGCGAGAAGATCATCGCGAAGGTGGTGGACCGCGCGCAGGCGGCG
ATCGATCCAGCCGAGGGCATTGCTGCGGTCTCTGATCCGGGCTTCGGCGGCATCGACGTG
TTCATCGGCAAGGTGCGCGACGTCAACATCGGCCGGCGGGTGACCGGGATCACCTACGAC
CTGTTCGAGCCGCTGGTGCTGAACGAGTTCAAGCGCCTGGCCGCCGAGGTCGAGGCGGCG
TTCGGTCCGAAGCTGAAGCTGTATGTGGCCCACACCAAGGGCCGGTTGGGCATCGGCGAT
GTGGCGGTGGTGGTGGCCGCGGGCAGCCCGCACCGCGACGAAGCGTTCCGCGCCTGCCGG
CAGTTGATCGAGGTGGTCAAGCACCAGTGCCCGATCTGGAAGCAGGAACATTACGAGGAC
GGCGACAGCGAGTGGAGCGAGGGGTGCAGCCTGTGCCATGCGGACAGCGAAGCTTCGCAC
TCCCATGACCATACGCATGACCACGGGCATTGACCGCGCCCTTCGGAGGGGCGCGGGACT
CAGTAGATCCACGCCATGCGTGGATGAGGCCTTTCCCGTGCATCCGGCCGGCGCAGCCAC
GCATGGCGTGGCTCTAATGCGATGAGCATCAACGGCATCGTGCTGGCCGGTGGCCTGTCC
ACCCGGATGGGCCGCGACAAGGCGCTGCTGCCGTGGCAGGGGCGGACCCTGCTGGAACAC
ATGCGGGGCCTGTTGATGCAGGCCGGCGCAGGCGAGGTCTGGGTCAGCGGAAACTACCCG
GCGTTCGGCGGCGTACCGGACCGCGTGGCACGTTGTGGGCCGCTGGGCGGGCTCTACAGC
GTGGCGATGCGCATGCCCGATGGCCCTGCCTGGGTGGTGCCGGTGGATACGCCGCTGCTG
CCGCCGCGATTGCTGGAGCAATTGCGTGACGGCCATCGCGGTCCATGCACGATCTTTGCG
GGCCACCCCCTGCCCATGCTGGTGGATATAGACGATGCTTGTCGCAATGTACTTGAATCG
ATGCTGGGTGACCCGGACGGCCCGCGCTCGCTGCAGGCTCTGCAGCGTCGTCTTGACGTG
AATTCCGTGGCCCTGGCGCCGGTTGACGAGGCCGGGCTGGTCAACTGCAATACCCCCGAA
CAATGGGAGGATGTTGCGTCATGAAAGTGCAGTTGCAGGACCAATCGGTACGGCTTCGCC
TGGACGAGGCCGAACTGGCGCGCCTGCTGGCAGGTGAATCGGTCGAGAACATCACCCGCT
TCGGCGGTATCGAGGGCTGGGGCATGGCGGTGTCGCTGCATGGCGGTGATCAACCGGTGC
TGCTCGACGGAGGCACCTTCTGCCGCCTGGTACTGCCGCGTCCGGCCGTCGAGGCATTGG
CGGCACGGCTGCCGTGCCGGGATGGCCTGCCATTCGACATTGCCCTGGAAGATGGAAGCC
AGCTTCAGCTGCAGTTCGATGTGGACGTGCGCGACAGCGTACGCCAGCGCGGGGTGACCC
GCCGCAGCACCGCTTCATCGGTTTGACATTTGTCAGGGGCAGGGTGGAAACCGGCCGCTG
ATTGATCCAGATCAACCCCGTCGTTGTTGCTGCACGGCCTAATGGCTGCATGACGACGGG
TCACAACTTGAAACGCAGTACCCACGTCCTTCCACAGCCTTGGAGCCATGTATGACCGTC
GGTAGCGATCCTGTTGTCCGCAGCACTGCCAGTCCCGGTCGCGTCATCAGCGACTGGACG
CCGGAGGACCCGGGCTATTGGGAGCGCACCGGCAAGCGGGTCGCCACCCGCAATCTGGTC
ATCTCGATCCCCTCGCTGCTGCTGGCCTTCTCGGTCTGGGTGCTGTTCTCGGCGGTGTCG
ATCAGCCTGCCGAAGATCGGCTTCAACTTCAGCACCGACCAGCTGTTCTGGCTGGTGGCG
CTGCCCAGCCTGTCCGGCGCGACCCTGCGCATCTTCTATTCGTTCGTGATCCCGATCTTC
GGCGGCCGCCGCTGGACCGCGCTGTCCACCGCATCGCTGCTAGCGCCGACGCTTTGGCTC
GGCTATGCGGTGCAGGACCCGGCCACGCCGTACTGGGTGTTCGTGGCTATCGCGATCCTG
TGTGGTTTCGGTGGCGCGAACTTCTCGTCGTCGATGTCGAACATCTCCTTCTTCTACCCC
AAGCAGAAGCAGGGCCTGGCGCTGGGCCTGAACGCCGGCCTGGGCAACGTGGGCGTGTCG
GTGGCGCAGGCGGTGATTCCGCTGGTCATCACCGTGGGCGTATTCGGTGCGCTGGGTGGT
GCACCGCAGCCCGCGGTGGAGGGTGGGGCACCGCTGTTCCTGCAGAACGCCGGTTTCATC
TGGGTGCCGGCCATCGCGCTGTGCGCCATCGCGGCCTGGTTCGGCATGAACGACCTGACC
AGCGCCCGCTCGTCGTTCTCCGAGCAGGCGGTGATCTTCCGCCGCAAGCACAACTGGCTG
ATGTGCTGGTTGTACATCGGCACCTTCGGTTCCTACATCGGTTTCTCGGCCGGCTTCCCG
ATGCTGGTGAAGAGCCAGTTCCCGGACGTGAACCCGCTGGCCTATGCCTTCATCGGCCCG
CTGCTGGGTGCACTGATGCGCTCGGTGGGTGGCAGCATGGCCGACCGCTGGGGTGGCGCA
CGCCTGACCTTCTGGGTGTTCGCACTGATGATCGCAGCCGTGTTCGGCGTGCTGCACTTC
CTGCCCAGCGATGGCCAGGGCGGCAACTTCTACGGCTTCCTGCTCAGCTTCATGGCGCTG
TTCGTGCTCAGTGGCATCGGCAACGGCACCACCTTCCGCATGATCCCGGTGATCTTCCGC
ACCCTGCATGAGCGCTGGTCGGCCAACGACAACGCCGAGGGCAAGGCCACGGCCGCACAC
CAGGCCAGCATCGAGTCGGCCGCGGTGGTCGGTTTCTCCGGTGCGATCGGTGCCTACGGC
GGTTTCTTCATTCCCAAGAGCTACGGCTCGTCCATTACGTTGACCGGCAGCCCCGACATG
GCGCTGTACGGGTTCGTTGTTTTCTATGTCACCTGCCTGGCCGTGACCTGGTGGTGGTAC
TACCGGCGCGGTGCCGAGACACCCTGCTGACGACATGAAAACGCACCGCAGCCAGATGAC
ACACACAGCCACGATGCCGATGTCCGCAAAGGGAGATCCCCGATGAGTTATTTCCTCGAT
CGCTTGCAGTTCTTCAAGCGTGACCCCCAGACCTTTGCCGATGGCCATGGTTTTGCCAAG
AGCGAGGGCCGCGACTGGGAAAACAGTTACCGCGCCCGCTGGCAGTACGACAAGATCGTA
CGATCCACCCATGGCGTGAACTGCACCGGCTCCTGCAGCTGGAAGATCTACGTCAAGAAC
GGCCTGGTCACCTGGGAAACCCAGCAGACCGACTACCCGCGCACGCGCCCGGACCTGCCC
AACCATGAACCGCGTGGCTGCCCGCGTGGCGCCAGCTATTCCTGGTACCTGTACAGCGCC
AACCGGCTGAAGTACCCGCTGATCCGCGGCACGCTGCTGCGCCTGTGGCGCGAAGCACGC
AAGAGCAAGGCCCCGGTCGATGCCTGGGCCAGCATCGTGGAGGACAAGGAGAAGGCGCGT
TCGTACAAGACCCGCCGCGGCATGGGTGGCTTCGTGCGCCTGCAGTGGGAAGAGGCCAAC
GAGATCATCGCCGCCTCCAACCTGTATACGGTGAAGCAGTACGGCCCGGACCGCGTGGTC
GGGTTCTCGCCGATTCCGGCGATGTCGATGGTGTCCTACGCCGCCGGTGCGCGATATTTG
TCGCTGCTGGGTGGCGCCTGCCTGTCCTTCTACGACTGGTACTGCGACCTGCCGCCGGCC
TCGCCGCAGATCTGGGGCGAGCAGACCGACGTGCCCGAATCGGCCGACTGGTACAACAGT
CGCTACATCATCGCCTGGGGCTCGAACGTGCCGCAGACGCGTACGCCTGATGCACATTTC
TTCACCGAGGCGCGCTACAACGGCACCAAGACGGTGGCGATCTGCCCGGACTATTCCGAG
CTGGCCAAGCTGACCGACCACTGGCTGCACCCCAAGCAGGGCACCGACGCGGCGCTGGCC
TTTGCCTTCGGCCATGTGATCCTGCGCGAGTTCCATGTTGATTGGCCCTCGCAGTATTTC
CAGGACTACTGCCGCCAGTACTCGGACATGCCGATGCTGGTGCGTCTGGAGCGTCGCGAC
GATGGCCGCCTGGTGGCGGGCCGCTTCCTGCGTGCCAGTGAGCTGGGCGGGCTGGGTGAA
GCCAATAACCCGGACTGGAAGACCCTGGCCTACGACGAGAACAGCGGCCAGATCGTGGTG
CCCAACGGCTCGATCGGTTTCCGCTGGGGCGAGAAGGGTCGTTGGAACATCGAAGAGAAG
GCCAGCAACGGCGCCGACACACGCCTGCGCCTGAGCTTGTCCGACGCCAACGACGGCATC
GAGGCGGTGAGCTTCCCGTACTTCGGTGGCATTGAAAGCGACGGCTGGACCGCTGCACCG
GCCGAAGAAGTACTGGACCGCAACATTCCGGTGCGCCGGCTGGCCACGGCCGATGGCGGC
GAGACGCTGGTGGCCACGGTCTACGACCTGCTGCTGGCCCAGTATGGCGTTGACCGTGGC
TTTGGCGGCGGCAACGTGGCATCGAGCTTCGATGACATGGTGCCGGGCACGCCGGCGTGG
CAGGAGCGCATCACCGGCGTGTCGCGCGCCGAGGTGATCGAGATCGCGCGAGAGTTCGCG
CGTACCGCCGACAAGACCCACGGCCGATCAATGATCATCGTCGGCGCGGGCATGAACCAC
TGGTTCCACAACGACATGAACTACCGCGGCCTGATCAACATGCTGATCATGTGCGGCTGC
GTGGGCCAGACCGGTGGCGGCTGGGCGCATTACGTGGGCCAGGAAAAGCTGCGCCCGCAG
ACCGGCTGGCAGCCGCTCGCATTCGGCCTGGACTGGAGCAAGCCGCCGCGCCACATGAAC
GGCACTTCGTTCTTCTACTTCAACACCGGGCAGTGGCGCTACGAGAAGCTGCAGGTGGAC
GAGCTGCTGTCGCCGCTGGCCGATGCGAGCAAGTACGGCGGCAGCCTGGCCGACCTGAAC
CTGCGCGCGGTGCGCATGGGCTGGCTGCCGAGCACCCCGCAGCTGGACCGCAACCCGCTG
CAGCTGGTACGCGAGGCCGAAGCGGCCGGCGTGGCCCCGGCGGACTATGCGCTGGGCAAG
TTCAAGGACGGCTCGCTGGACTTCGCCTTCGCCGACCCGGACGCCAGCCAGAACCACCCG
CGCATGATGTTCATCTGGCGCTCGAACCTGCTGGGTTCCTCGGGCAAGGGCCACGAGTAC
ATGCTGCGGCACCTGCTGGGTACGCGCCACGGGCTGCAGGGCAAGGACCTGGGCGAAATG
GGCGCAGTGAAGCCGCAGGAGGTGAAGTGGCGCGACGAGGCGCCGGAAGGCAAGCTGGAC
CTGCTGGTCACGCTCGACTTCCGCATGTGCACCACCGCGCTGTACTCGGACATCGTGCTG
CCGACGGCAACCTGGTACGAGAAGGACGACCTCAACACCTCGGACATGCACCCGTTCATC
CACCCGCTGTCGAAGGCGGTGGACCCGGCCTGGGAATCGCGCAGTGACTGGGACATCTTC
AAGGAGGTGGCCCGCACCGTGAGCGAGATGGCGCCGGGCGTGCTGGGTGTGGAGAAGGAC
CTGGTGCTGGTGCCGACCCTGCACGACACCCCCAACGAGCTGGGCATGCCGTTCGGCGTA
GCCGACTGGAAGAAGGGCGAGTGCGAGGCCATTCCGGGCCAGACCATGCCGTCGATGACG
GTGGTTGAGCGTGACTACCCGAACCTGTACCGCAAGTTCACCTCGCTCGGCCCGCTGCTG
GACAAGCAGGGCAACGGCGGCAAGGGCATGAGCTGGGATACCAAGCACGAGGTCGAGTTC
CTCGGCAAGTTGAACCACACCGTGCACGAAGAAGGCGTAAGCCAGGGCCGCCCGGCCATC
TCGACCGCGATCGACGCGGCCGAAGTGATCCTGCACCTGGCGCCGGAAACCAACGGCCAC
GTGGCGGTGAAGGCCTGGGAATCGCTGGGCACCTTCACCGGCCGCGAGCACACCCACCTG
GCCGTGGGAAAGGAGCACGAGGCGATCCGCTTCCGTGACATCCAGGCACAGCCGCGCAAG
ATCATTTCCTCGCCGATCTGGTCGGGCCTGGAAGACGACAACGTCAGCTACAACGCCGGC
TATACCAACGTGCACGAGCTGATTCCGTGGCGCACGGTGACCGGTCGCCAGCAGTTCTAC
CAGGACCATGAGTGGATGATCGACTTCGGCGAGGCCTTCATGAGCTACCGGCCGCCGGTC
AACACGCGCACGGTGGAGCCGCTGCTGAACCAGCGCCCGAACGGCAACAAGGAGATCGTG
CTGAACTGGATCACCCCGCACCAGAAGTGGGGCATCCACAGCACCTACAGCGACAACCTG
ATCATGCAGACACTGTCGCGCGGTGGCCCGATCGTGTGGATCAGCGAGGACGACGCGCGC
AGCGCCGGCATCGTCGACAACGACTGGATCGAGCTGTTCAACGTCAACGGTGCGATCGCC
GCGCGTGCGGTGGTCAGCCAGCGCGTGATGCCGGGCATGGCGATGATGTACCACGCCCAG
GAACGCATCATCAACGTGCCGGGCTCGGAGATTTCCGGCACCCGCGGCGGCATCCACAAC
TCGGTGACCCGCATCGTGCTCAAGCCGACCCACATGATCGGCGGCTACGCGCAGCTGGCC
TATGGCTTCAACTACTACGGCACCTGCGGTACCAACCGCGACGAGTTCGTGATCGTACGC
AAGATGGACAAGATCGATTGGTTGGACGATGAGCAGCCTGCTGGTGCTTCGGCATCGGCC
AGCAAGGAGGTGGTGTGATGAAGGTCCGTGCACAGATCGCGATGGTGCTGAACCTGGACA
AGTGCATCGGCTGCCACACCTGCTCGATCACCTGCAAGAACGTCTGGACATCGCGCGAGG
GCGTCGAGTACGCCTGGTTCAACAACGTGGAAACCAAGCCGGGCATCGGTTACCCGAAGG
AATGGGAGAACCAGGACAAGTGGAACGGCGGCTGGGTGCGCACCCGCGCCGGCAAGCTGG
TGCCACGCGCGGGTGGCCGCTGGCGCATGCTGGCCAAGATCTTCGCCAACCCGGACCTGC
CGCAGATCGACGACTACTACGAGCCGTTCGATTTCGACTACCAGAACCTGCACACCGCCA
AGGACAGCCAGCACCAGCCCACCGCGCGGCCGCGTTCGCTGATCAGTGGCGAGCGCATGC
AGAAGATCGAGTGGGGCCCCAACTGGGAGGAGATCCTCGGTTCGGAGTTCAGCAAGCGCT
CGCGCGACTACAACTTCGACCAGGTGCAGAAGGAGATCTACGGCGCCTTCGAGAAGACCT
TCATGATGTACCTGCCGCGCCTGTGCGAGCACTGCCTGAACCCGGCGTGCGTGTCGGCGT
GCCCCTCCGGCGCGATCTACAAGCGCGAGGAAGACGGCATCGTGCTGATCGACCAGGACA
AGTGCCGCGGCTGGCGCATGTGCGTGTCGGCCTGCCCATACAAGAAGATCTACTACAACT
GGAAGAGCGGCAAGTCGGAGAAGTGCATCTTCTGCTACCCGCGCATCGAGATGGGTGAGC
CGACCGTGTGCTCGGAAACCTGCGTGGGCCGCATCCGCTACCTGGGCGTGATGCTGTACG
ACGCCGACCGCATTGCCGAGGCCGCTTCGGTGGCCGCCGAGAAGGATCTTTACCAGGCCC
ACCTGGACATCTTCCTGGATCCGAACGATCCGGCGGTGATCGCCGCCGCGCGCAAGGAGG
GCATCCCGGACAGCTGGCTGGAGTCGGCCAAGCAGTCGCCGGTGTACAAGCTGGCGATCG
ACTGGAAGCTGGCGCTGCCGCTGCACCCGGAATACCGCACGCTGCCGATGGTCTGGTACG
TGCCGCCGCTGTCGCCGATCCAGTCCGCCGCCGAGCGTGGCCGCGTGGGCATGAGCGGCG
AACTGCCGGACGTGGCGTCGCTGCGCATTCCGATGCGCTACCTGGCCAACCTGCTGACGG
CCGGTGACGAGGCGCCGGTGGTACGCGCGCTGGAACGGCTGATGGCGATGCGTGCCTGGC
GCCGGGCCAAGAACGTGGACGGCGTGGAAGACACCGCGGTGCTGGAACAGACCGGGCTGA
GCATCGCCCAGGTGGAAGAGATGTACCGCTACCTGGCCATCGCCAACTACGAGGACCGCT
TCGTGATTCCGACCGGCCACCGCGAGTACGCCAACGACGCCTTCGGCGAGCGCGGCGGCT
GCGGCTTCACCTTCGGCAACGGCTGCAATGGTGACAGCCCGGCTGACCTGTTCGGCCAGC
GCAAGACCACCACCTTCGTGGTGGACAAGGGCCCGAACCACCGCCGCAAGGAGGTGGTGT
GATGAGCGTGCTCAAGCTGGTCGGGGTGTTGCTGGACTACCCCCACGAAGAACTGTGGGA
GCACGGCGAGGAACTGCTCGCCGCCTGTGACGACCCGGCGCTGAACGCCACCCGCCGCCA
GCAGCTGCGCAGCTTCGTGCAGCAGCTGCTGGCCACCGATGCGCTGGATGCGCAGGCGGC
GTGGCTGGCCAGTTTCGACCGCGGCCGCTCGATGAGCCTGCTGCTGTTCGAGCACATCCA
TGGCGAGTCGCGCGACCGCGGCCAGGCCATGGTCGATCTGGTCGAAACCTACCGCCGCAA
CGGCTTTGAACTGGATGCCCGCGAGCTGCCGGATTACCTGCCGTTGCTGCTGGAATTCCT
GGCCCATCGCCCCGGCAGCGAGGCCCGCGAGTGGCTGCACCACATCGGCCATATCGCCGG
GATGCTGGCGGCGCGTGCCGCCGAGCGTGAGCTGCCGCACCGGGTGCTGTTCGAGATCCT
GGTCGAAGCCGGTGACGGCAAGGCCGATCTGCAGGCGCTGCGCCAGCGTGCCAGCGAGGA
AGTCCGCGACGATACCGCCGAGGCCATGGACCGCTTGTGGGAGGAGGAGGCGGTGCGCTT
CGGCGCCGAAGCCCCCGCCGAAGACTGCAAGCCGCCCGTGCGTTCGCCGGCCCGTCCTTC
GCATCGAGAGGTCCAGCCATGAGTTACTCCCTGCATCAATTCGCCTTCCAGTACTACCCG
TACATCGCCGTGGCCGTGCTGCTGATCGGCAGCTGGGCCCGCTATGACAAGGCCATGTAC
ACCTGGCGCACCGGCTCCAGCCAGATGCTGTCGGACAAGGGCATGCGGATCGGCAGCAAC
TGCTTCCACATCGGCATCCTGGCCATCCTCGGTGGCCACCTTGTCGGTCTGCTGACCCCG
CACGCAGTGTACGAGCACTTCATCACCTCCTCGCAGAAGCAGATGCTGGCGATGGTGGTC
GGTGGTGTGTTCGGCGCACTGTGCTTCATCGGCATCAGCATCCTGCTGGTACGCCGCCTG
TTCAACGCGCGCGTGCGGGCCACCGGCAGCTTCGGTGACACCCTGGTGCTGGTGTTGCTG
TTCGCCCAGCTGTGCCTGGGCCTGTACAGCATCCGCATCTCGTCCGGCCACCTGGACGGC
GGGGTGATGGTGCAGCTGGCCGAGTGGGCGCAGCACATCGTGACCTTCCGTGCCGGTGCC
GCCGACTACATCGAGGGCGTCAGCTGGGTCTACAAGATGCATATCTTCCTGGGCCTGACC
CTGTTCCTGATCGCGCCGTTCACCCGCCTGGTGCACGTGTGGAGCATTCCGATCAGCTAC
CTGTGGAGGCCGTACCAGGTGGTGCGCCGCCGCCAGGCCACGCTGCGCTACGGGCCGCGG
GAGTAAGCCATGGGCAGCCTGCCGAAGTTCCTGCCGATCACCGTGATCGACTCCGCCGCG
CCGGTTCCTGCCGAGGCGCATTCGCATCACCATGACGCGGCAGCGCAGGGGGCGCGCTCG
CTCGGGCAGCCGGCGCCGTGCCGGCTGTTCGTGGACGAGACCGCGATCAGCGAGGCCGAC
ATCGCCCGCGAGATGCAGCACCATCGGGCGATGCGCCCGGAACAGTCACGTGCCGAAGCG
GCACGTGCACTGGTGGTGCGCGAGCTGCTGCGCCTGGAAGCGCAGCGGCTGGGCCTGCAG
GCACCGGAGGGCAACCGGGTAAGCGATGAGGAAGTGCTGATCCAGCAACTGCTGGAAGAC
GCGATCGAAGACCGCGTGCCGACCGATGAAGACTGCCGGCGCTACTTCGTGCAGAACCCG
GAGCGCTTCCGCTCTCCCGACCGTGTGCGCCTGCGCCATATCCTGCTGGCCGCGCCGGCC
GACGACGTGGCTGGGCGCTTCGCCGCACGTACCGAGGGCGAGCGGCTGGTCGGGCTGCTG
AAAGAGTCGCCGCACCTGTTCGCCGATTTCGCCCTGCGCCATTCGCGTTGCCCATCCAGC
AGCGAGGGCGGCGACCTGGGCTGGCTGCAGCGTGGGCAGACCACGCCGGAGTTCGACCGC
CAGGTGTTCCGCCTGCGCGAGGGCCTGGCCGGTTTCCCGGTGGAATCGCGCTGGGGCTAC
CACGTGGTCTGCGTCGATGCACGCGAGGAAGGCCAGCCGCAGCCGTTCGATGCCGTGTTG
CCGCAGCTGCGCGACTACCTGGAACTGCAGGTGCGCCAGCGCGAGGTGCAGGCCTACCTG
CTGCAGCTGCAGGAACGCTACCCGGTGCGCGGGCTGGATGCGATCGAAGCCGAAGCGGAT
ATCGGCTGAAGCGGATATCGGCTGAATCCCCATGAACGAGGAGAATTCATGAACCAGGCC
CTTGCCCCCGCCAGTGCCGGTCAGCAGCAACGTGCGCTGTGGCTGACTACGTTCGCCTTC
ACCGTGTGCTTTGCGGTGTGGATGATCTTTTCGATCATCGGCATCCAGATCAGTCAACAG
CTCGGCTTGAATGACACCCAGTTCGGCCTGTTGATCGCCACGCCGGTGCTGACCGGTTCG
GTCAGCCGGGTCTTCCTCGGCATCTGGTCCGACCAGTTCGGTGGCCGCAAGGTGATGGTG
CTGGTGATGCTGTGTGGCGCAGTGGCCACCTGGATGCTGACCTACGCGCAGACCTACACC
CAGTTCCTGATTGCCGCGCTGTGCGTGGGCATCGCCGGCGGCAACTTCTCGGTGGGCGTG
GCCTACGTCTCCAAGTGGTTCCCGGCCAGCAAGCAGGGCACCGCGCTGGGCATCTTCGGT
GCCGGCAACATCGGCTCGGCGGTGACCAAGCTGCTGGCGCCGCTGGTGATGGTGGCAGCC
GGCTGGACCATGGTCGCCAAGGTCTGGGCCGTTGCGCTGGCTGTCACTGCGGTGCTGTTC
TTCCTCTTCAGCAAGGAAGACCCGTCGCTGGAGCAGCGCCGCCGCGAGGGCGTGAAGCCG
GTGCCGTTCGCCGAGCAGATGGCACCGCTGAAGAACCTGCAGGTCTGGCGGTTCTCGCTG
TACTACTTCTTCGTGTTCGGCGGCTTCGTGGCGCTGGCGCTGTGGCTGCCGCACTACCTG
GTGGGCGCCTATGGCATGGACGTGGGCCATGCCGGCATGCTGGCGGCGTGCTATTCGATC
CCGGCCAGCCTGTTCCGCGTGGTTGGTGGCTGGATGTCGGACCGGATGGGCGCGCGCCGG
GTGATGTACTGGACCTTCGGCGTGTCGGCCATCTGCACCTTCCTGCTGGCCTACCCGGAT
ACCGAGTATGTGGTGAAGGGCATCCATGGCCCGATCCACTTCCATCTGGCCATCGGCGTG
GTGATGTTCACCGTGCTGGTGTTCGTGCTGGGCTTCTTCATGTCGCTGGGCAAGGCCGCG
GTCTACAAGCACATCCCGGTGTACTACCCCAAGCACGTGGGTGCCGTGGGCGGCGTGGTC
GGCATGATCGGTGGTCTGGGTGGCTTCATCCTGCCGATCGTGTTCGGTGCATTGAACGAT
GCGGTGGGCATCTGGAGCAGCTGCTTCATGCTGCTGTTCGTGCTGGTGGCCGCTGCGCTG
GCATGGATGCACTTCGCGATCCGTCGCATGGAACGCCGCCACTTCCCGCAGATCGACCGC
GAAACCGATCTGCCCGAAGCCATCGATGCGGCCGCCGGCGAGCGGTTGCGCGGCGGGTGA
CGGTCTTTGCCGGCGAGCGGCCGGCACTACCAGGGCGGCGCGCCGTGCGTCCGTTGATCG
TTCGCGCGGCGGGTGAAGGGTGCTGCCGGCCAGCGGCCGGCACTACCAAATGGTGGGTGA
AGGGGTAGTGCCGGACGCTGGCCGGCAGCAACCGCCAGATGCGCCACGCTTGATTTCAAT
CAGGGCCACGCGAAGAGGAACGCCCGAAGATGTCTGCCATGAGCTTCCACGTTGACGAGA
GCGAGGACACTGCGCTGCAGGCTGCATTGCTGCGGCAACCGCGGCACGTGCTGTTTCCGC
CGGCTGACCAGTTCAGTACTGGTTTTGGCGAAAGCGGCTGGCGCGCTGCCATGCGCGCCA
GCAATGAGCACCTGATCCCACGCGGCTTGACGCTCGGCTTCCAGGCCGGTCGTGGCGGGC
GCGATGTGCCGCCGCAGGCCTATCTGGACACCTTGCTGCTGGCGCTGCGGCTGCAGGCCG
ACGTGCTGGCCGAGGACCGTGAAGTGGTGGCGATGGTACTGCAGCTGGGGCTGGCCGAGA
CGTTGCCGCCGCCGCAGCTCGGCCAGCTGCTGGATGCGGTGCCGCAGCACCTGCGCACCG
TGGCGCGGCCCCAGGTGGAGGTGCGGCTGGACGCAGGCAGCGCGCTGGCGCCGGCGCAGC
TGCGTGCGGTGGGCTGCACCCGTTTGAACGTGATCGATCGCGCCGATGCACCGGGGCCGA
CCCTGCTGGCACAGGCGCGACAGGTGGGCTTCACCGCGCGCTACTACCAGTTGCGGGTAC
CCGGCAGCGAGGACGCTGGCTTCATTGAACGGCTGCACGAGGTGCTGGCCGAGGCACCGG
AGCGCATCCTGCTGCCGGCGCCGTGTGCGCTGCCAGAATACCCCTCGGCCGTCCATTGGC
TGCAGGCCTGGCGCCTGCTGCGCGCTGCGGGTTACGAACCGATTGGTGGCGATCACTATC
AGCGCGGCGATCTGCCGAACCCGCACGGTCCGGGCGATGGCCAGCGCCATTGCGATCTTG
CCAGCGTGCCACGCCGCGACCGCAGTGATTTCATCGGGCTTGGCCTGTCTGCCTGCAGCC
AGATCGGCGAGGTGTTCTACCGGCTGGAGGACGAACTGGGCGAATGGCGTGCGCGGCTGC
AGGCGGGTCACATGGGAGTCTCCGCCGGGCTGATCCTGTCCGAGGACGAGCGGTTGGTGG
CCGAAGTGGCGCAGAGCATCGCCTGTGACCACGCCCTCGATGCGGCTGCCTTCGAGTGGC
GCAACGATGAACCGTTCGAGGAATGTTTCGCCGAACAGCTGCCCGCGTTGTCGCCGCTGC
TGGCACGCGGCTGGGCGCAGTGGGATGCGCGCGTGCTGCGCCTGGCCGAAGAAGGGCGCC
TGCTGTGGCGTATGATGGCCGCATGCTTCCGGCCGGCGGCCGCCATCGCTTGAGTCTTGC
CCCGATGTCTTCAATTCCGCCTTCGCAGGGCCGTCTCGGCCGGGCCACACCCAACCCCGC
CGCCGCCGATGATGGCGACGCACTGCACTTCTGCAGCACCTGCGCGTTCTCCGACGCATG
CATGTCGCAGGGTTACGACAAGACCGCACTGGGCGACCTGCACGTGCTGGTCGACCATGT
CGGTCCGTTCCATGCAGGTGACTACATCTTCCGCGCCGGCGAATCGTTCGATTCGATTGC
TGCGGTGCGCGCGGGCATGGTCAAGACCTTCGTCGATGACAGCCAGGGCAACGAGCAGGT
GCTGGGCTTCAGCCTGCCGGGCGAAGTGATCGGCCTCAACGCGATCCACGGTTCGCGCTT
CCCCTGCAATGCGGTGGCGCTGGACACCGTGCACCTGTGCCGCATCTCGTTCCCCAAGCT
CAGCCTGTTGGCGACCCGCATGCCGGGGCTGCAGGCCAAGCTGTTCAGCCTGCTCAGTGC
GGAGATCGGCAAGGTCGCGACCCTGGCCGCCAACCACCGTACCGAAGAACGCATGGCCGC
GTTCCTGCTGGACATGTCCGAGCGCTACGCGCGGCGCGGTTTCTCCGCCACGCGCTTCAA
CCTGACGATGGCGCGTACCGAGATCGCCAATTACCTGCGGATGGCGCCGGAAACCGCCAG
CCGCGTGCTGCGCCGCCTGAGCGATGATGGGATCATTGCGGTGAAGCAGCGCGAGATCCT
GTTGCTGCAGCCCGAGCGCTTGGCAGCGCTGGCGGTGGCCGACGAATCCGATCCGAACTG
AACCTGGCCGGGAGCCGACGATGAAGCGAGCTGGACTGTTGTTGCTGGGACTGCTGGCTA
CGGTACCGGCCTGGGCGGCCGAGCTGACGGTGTCGGCGGCTTCGAGCCTGACCGAGAGCT
TCCGCGAGCTGGGCGCGGCGTATGAGAGGGCGCACCCGGGAACCAAGGTCGATTTCAACT
TCGCCGCATCCGGCGTGCTGCTGCAGCAGATCAGCCGTGGCGCACCGGTGGATGTGTTCG
CGTCGGCCGATGAAACCACGATGGACCAGGCCCAGCAGCAGGACCTGCTGGCGGCCGGTA
CCCGCGAGGTGTTCGCGGTGAACGCGCTGTGGGTGGTGGTGCCACCGCAGGCCAGGGCCG
CGCCGCGCACCTTGAAGGACCTGGCTGGTGCCGGTGTGCAGCGCGTTGCGCTGGGCAACC
CGGACAGCGTGCCGGTCGGCCGCTATGCCACGGGCGCGCTGGAAGCGGCGGGCCTGTGGC
CGTCGGTGCAGGGCAGGATCATCACGACGCAGAACGTGCGCCAGTCGCTGGATTACGTGG
CGCGCGGTGAAGTGGATGCCGGCTTCGTCTATGCCACCGATGCACAGGCGATGCCCGACC
GGGTGCGCCGCGCCTTCGCGGTTCCGGTGGCGGGGCGCATAGCCTATCCGCTGGCGGTGA
CCAGGGCCAGCGCGCAGCCGGCCGAAGCCAGGCGCTTCACCGCCTTCGTGCGTTCGGCGC
AGGGCCAGGCGATCCTGGCCAAGCACGGGTTCGGCAAGCCCTGACGCATGGATCTGGACT
GGAGCGCACTGGGGTTGTCGCTGAAGGTGGCCGGCTGGGCCACCGCGATCAATCTGGTGC
TGGGCGTGGCACTGGGCGCGCTGCTGGCGCGGCGGCGCTTTCCCGGCCGCGAGCTGCTGG
ATTCGCTGCTGACCCTGCCGATGGTGCTGCCACCGACGGTACTGGGCTATTACCTGCTGG
TGCTGATCGGCCGCAACGGCCCGATCGGCGCGTGGCTGCAGTCGTGGTTCGGCATCAACC
TGGTGTTCACCTGGCAGGCCGCGGTGATCGCCGCGGCGGTGGCTTCGCTGCCGCTGGTGT
TCAAGCCGGCACGCGCGGCGTTCGAAGAAGTGGACGGGCAGCTGGAGCAGGCCGCGCGCA
CGCTTGGAGTTTCCGAAGCAGCGGTGTTCTTCCGCGTCACGCTGCCGCTGGCGTGGCGCG
GCATTCTTGCCGGCCTGCTGCTGGCCTTCGCACGCGCGATGGGTGAGTTTGGCGCGACAT
TGATGGTGGCCGGCAGCATTCCGGGACGCACGCAGACGCTGTCGATCGCCATCTACGAGG
CGGTGCAGGCCGGCCAGGATGGCAAGGCCAATGCGCTGGTGATCCTGACTTCGGTGGTGT
GCATCGTGATCCTGTTGCTGGCAGCGCGGCTGGTGGGCGGACGTCGCCGGGAGCTGCGTG
ATGTGGCTTGACCTGCAGGTGCAGCGCCGCCTGCAGGCGGCCGGCCAGGATTTCGTGTTG
GACGTATCGCTGCAGTGCACGCAGCGCCAGGTGGTGCTGTTCGGGCCTTCAGGCGCCGGC
AAGAGCCTGACCCTGAAGGCGGTGGCCGGGCTGCTGCGGCCGGGCCAGGGCCATGTGCGC
CTGCAGGGGCAGACCCTGTTCGACGCGGCCACCGCTGTGGATCTGCCGCCGCAGCGCCGC
CGGCTGGGCTACGTGTTCCAGGATTACGCGTTGTTCCCGCACCTGAGCGTGCGCCAGAAC
GTGGCGTTCGGGCTGCAGAAGGGTTGGCTGAATCCGCGGGTCGGCCAGCGGTTTGATGCG
GTGGAGCAGTGGCTGCACGCATTCCGCATCGACACGGTGGGCGACCTGCTGCCGTCGCAG
GTCTCCGGTGGCCAGCGCCAGCGCACTGCATTGGCGCGCGCCCTGGTGACGCAGCCGCAG
GCGCTGCTGCTGGATGAGCCGTTCTCCGCACTGGACCATGACCTGCGCCAGCATCTGCGT
CAGGAGCTGGAAACGGTGCTGGACCGGACCGGCATCCCGTTGCTGTTGATCAGCCACGAT
CCACAGGACGTGGCCATGTTCGGTCAGCAGGTGGCGCGCGTGGTGGATGGTCGCATCGTC
GGCGGTTGACCCGTGATGGACGCACCGGCGATGGTTGGTCACATCTGATGGTAGTGCCGG
CCGCTGGCCGGCAACCTCGGTATCCTGAGCAGCCGGCCCGCGGCCGGCTCTACCGTGATG
CACGGGCGATGGTTGGCTACATATTCTGGTAATGCCGGTCAGCGGCCGGCTCTACCGTGA
TGCACAGGCGATGATTGGCTACATGTTCTGGTAGTGCCGGCCGCTGGCCGGCAACCAAGG
GATACTGGGCAGCCGGCCAGCGGCCGGCTCTACCGTGATGCACAGGCGATGATTGGCTAC
ATGTTCTGGTAGTGCCGGCCGCTGGCCGGCAACCAAGGAGTACTGAGCAGCCGGCCAGCG
GCCGGCTCTACCGGTCCAGGATTCGTGCAGTCCAGTGGTACGATCAATACAGCTCACAGT
GCGTGCGGCCTTCACCGCGCAGCGCGTCCCAGCGTCCCTCGCCGCCGATGGCATCGATGG
CCTCGCGCACCGCGCCCTCCAGATGGCGCTTGTTGCCGCACAGGTAAAGATGCCCGCCGC
AGACCAGGACGTCGCGCACTTCGCTGGCGCGCTGCTGCAGCACATGCTGCACATAGATCT
TTTCAGCGCCATCGCGCGAGAACGCGGTATGCAGGCCGGCCAGCACGCCACGCGCGTGCC
AGTCCTGCAGCTGGTCGCGATACAGGTAATCGTGCTGGCGGTGCTTCTCGCCAAACACCA
GGTGCACCTCGCGTTCGCAGCCGTTGGCCTGCAGCTCCTGCATCAGGCCCATCAGCGGTG
CGATGCCGGTGCCGGTGCCGACCAGCAGCAGCGGCGCCTGGCCGGTATCGGGCAGGTGGA
AGCCAGGGTTGGAGCGGCAGTACACACGGGCGTGGTCGCCGCCATGCAGCAGGCTGCCGG
TGGCAGTGCCGAAGCGTTCGCGGCCGCGCAGGGTGTAGCGCACTTCGCGCACGCACAGGC
TCAGCTGGTCGTCGCACGGGTGCGAGGCGATCGAATAGGCACGCGGCAGCCGCGGTGACA
GCAGTTCGCGCAGCCGGGCAAGCGGCACGCTGTCCGGCGTGGCGTGGTCCTGCAGCACGT
CCAGCAGGTCCAGGCCGTGCAGGTAGGCTTCCAGCTCGCGCTTCTGGCTGACCTTCAACA
GGCCCTTCAGTACCTCACTACTGCCGAGCTTGGCCAGTTCGCGCAGCACGCCCTTGCTCA
GCAGGCGCAGCTCGCGGTCGTGCAGGGCGGCCACGGCGGCGGTGTCGCCGTACCAGGTAG
CCAATGCCTGCAGCAAGGCAGGGTCGTTCTCGGGTACCACGTGCAGGGTGTCCCCCGCGC
GGTAGGCCATGCCACTGCCGGCAATGTCCAGTTGCAGGTGCCAGGCGGCCGGGTCGCTGC
TGTTCAAGCGGCGGCGTTCGAGGATGGGAGCGGCAAAGGCATTGTCTTCGCCATAGGCGG
TGACCTGCAGGTGCAGGTGCTGGCCAGCGCTGAGGTCGCCATCCAGCACCTGGCCGAGCA
CCGGCTGCCATTGCTGGAAGAACTGCTCGTAGCCCAGATCGGCGTCCACCCGATGCAGCA
GCGGCTGCGCCTGGCGCTCGCTCAGCGCGGCATCCAGCGCCTTGGTGAAGCCGCAGAAGC
TCGGGTAGCCGGTATCACCGAGCCCGAACACTGCATAGCGCAGGCCGCTCAGCGTCGGGA
TCTGGCGCAGCGTTTCGAAGAACTGCTCGCCATTGGCTGGCGGCTCACCGTCACCGAAGG
AACTGGAGATCGCCAGCAGCACATCGCCTTGGCCGAGACTGGCTACGTCGATGTCGTTGA
ACGGGAGCACCTGCGGCCCATGCGGCTGCAGTTCCGCGCCCAGGCGCTGGGCCAGGGCGC
GGGCGTTGCCCGACTCGGACGCGAAACCCACCAGCAGACGGCTGAAGGGCGTACTGGTCG
GGAGAGCGTTCACGCGGCCTCGTAGAAGTCGTCGAACTTTTCCTTGCTGAACTCGACCAG
GTCGTAGTTCTGCATCAGGTCGTTCACCACGCGGCGGATGCTGATGTAGGAGGTGATGTT
GCCGTCTGCGTCGAACAGCGGCTGCACGGTGGTGTCGACCACGTAGAGCACGCCGCCCTT
GCCGAGGTTGGGCACGATGCCGGTCCAGGTCTTGCCGGCCTTGATGGTGTCCCACATGTC
CTTGTATACGGCCTTGGGCACGTCCGGGTGGCGCACGATGCTGTGCGGCTGGCCGATCAG
CTCTTCGCGGGCGAAGCCGGTGAGCGTGCAGAACAGGTCATTGGCGTAGGTGATGTTGCC
CTGCAGGTCGGTGGTGGAGATCACCATGACGTTCTGCATGGCGTTCAGCAGCTGGGCGTT
GTCGGGGGTGTAGCTCATCGCAGGGTCCTTGTGGATGCCGGCCGCGCCGGCGTGTTCGGG
TCCTGCATAGGAATACGCCCGCGCGGCGGCGGGCGGTTTGACATTGGTCAAGCGCGTAGC
GCGAAGGCCTGCGACCGGGTGTCGCAGGGTGAGTCTCTTAAAGACCAATCCAGCTCGGCT
CAGGCGGCACGTGGGATTGCCAACAGCCGGGCATGGGCTCGGCCCCATCGCAGGAGACAC
GGGCAGGAGGCGGGCGCATGTCATGTGTACTGAGCTCATGACGTGTTGTCACAAAGAAAT
CGCCATGGCTTCACGGTTGATTGATCGCATGCAGGGCTATTGTCGTCCTGAGCCTCTCGC
TGACGTCCCCCACGTCCTGCGTCGACTTCCTTCCCACCATCAGCGCCCGTCCGGGCGCCG
CTGGCGTCCGTCTGCCTGAAATACCCGAGAGCCCCTCCCATGGCCCGCGCTGTCCAGTCC
GCTTCATCTGTTGCGACCTCTCCCGGTTCGCTCGTGCCGATCGGCACCCGGCGTGGCCAC
TCGCAGCCACTGCAGCTGCCGGAGCTGGTACAGCGTGTGTTGTTCGTCGCGACCGAGATG
GCCGACTTCATCAAGGCCGGGGGCCTGGGCGACGTGGCCGCAGCCCTGCCGCGTGCGGTA
CGCGGCGCCTGTGATTCGCGCGTGCTGCTGCCCGGCTACCCGGAGGTACTGCAGCGCCTG
CCACAGCTGCAGCGGGTGGGACAGGTCAGCGCGAGGGCGGGCCTGCCTGCGTGCGGGATC
GGCATGGCAGTGCAGGCAGACGGCCTTCCGATCTACGTGCTGCTCTCGCCAGAGCTGTAC
GAGCGCGAAGGTTCGCCATACGTCGATGGGCAGGGCCAGGAGTGGAAGGACAACGCGGTT
CGCTTCGCCACGCTCTCACACGCGGCGGCGGAGATTGCGGCCGGGCGTGCCGGGCTGGAC
TGGTCGCCGCAGCTGCTGCACCTGAATGATTGGCCTGTGGCCATGGCGGCAGCCTACGTG
CGTTGGGACCGGACCACCGTGCCGACCCTGCTGACCATCCACAACCTGGCTTACCAGGGG
CTGTTTCCGTATGCGCTTGCACCTGTGCTGGGCGTACCGGTCGAACACCTGGATGAACTG
CACTTCCACGGGCAGATGTCGTTCCTGCAGGGTGGCATCACCAATGCCACGCGCCTGAAC
ACGGTCAGCCTGCGCTACGCGCAACAGATCACCGCCCCGGACGATGGTTGCGGACTGCAT
GATCTGTTGGCCCGGCGCGCCGCCGGCGGCCACCTGAGCGGTATCGTCAACGGCATTGAC
GCCAGCTGGGACCCCCGTCGTGACATCCATCTCAAGGCCCACTTCGGCATTGGTGAGTGG
ACCGGGCGCGCCACCAATGCGCACGCGGTGCGCAGTGCATTCGGCCTGGCGCCCTCGGCC
GGCCCGCTGTTCGCGGTGGTCTCCCGCCTGGTGCACCAGAAAGGTCTGGACATCACATGC
GACGTGGCGCCGCAGATCGTGGCGGCCGGCGGCCAGCTGGTCATCATCGGTGGCGGCGAG
CCGCAGGTGGAAGCGCAGGTGCAGGCGCTGGCCCGGCGCTACCCCGGACGGGTGGGCGCA
TTCATCGGCTTCGAAGAGGCGCTGGCCCGCCAGATGTTTGCTGGCGCCGATTTCCTGCTG
ATGCCTTCGCGTTTCGAACCCTGTGGGTTGAGCCAGATGTACGCGCAGCGCTTCGGCTGC
CTGCCCATCGCGCACGCGACCGGCGGGCTGGTGGATACCGTCGAGGATGGCGTGACCGGA
TTCCTGTTCCACGGCGCCAATGCCGATGGCCTGCGCCGCTGCGTGGAACGGGCGATGCGC
ACCTTCCGCCTGCCCGGCCTGCTGCAGGCCATGCGCCGCGCGGCCATGCTGCGGCCGGGC
GGTTGGGATGCGGCGGGGCGCGCATATCTGGCCCTGTACCAGCAGACCTGCCAGGTGGCC
GCATGAGTCACGACAGCCTGCAGCCGGTCGCCCTCGAGGACGAGCCCATGGCGACTGCCG
GACGGGAGGAGGGCGTGGTGGCTCCGGCCCTGGACGACCTGGTTCATGCACGGCCGGCCG
ATGCGTTTGCCTGGCTCGGGCCGCACCAACAGCCCGATGGCCAGCGCCAGCTGCGCGTTC
TGGTGCCCCACGCGCGTCGCGTGGAGGTGATTGCGGGCCCGGAGCGGCGCTGGGATCTGC
AACCGGGCCCCTTGCCCGGCCTGTTCGAAGGTGCAGCAGGTGAAGCGCCCGTGCCGTTGC
TCGCCCTGCATTTCGAGCAGGGTGTGGAGCAGGTGCACGATGCCTATTCCTTCGGTCCGC
TGCTGGATGAGGCGCTGCTGCAGCATTTCCATGCCGGTGACGCTGATGCAGCGCGCCAGT
TGGGCGCAGTAGCGATGCAGGTACAGGGTATCGACGGCGTGCGCTTCGCGGTGTGGGCCC
CCAACGCACGAAGGGTTGCCGTGGTCGGCGATTTCAACGGGTGGGATGGCCGGCGCCATC
CGATGCGGCTGCGCCACACCGCTGGCGTGTGGGAGCTGTTCCTGCCTGGCGTGCAGGCCG
GTGCCCGCTACAAATTCCGCATCGTCGGCGCCGACGGCCGGGTGATGCCCGACAAGTTCG
ATCCGATGGCGCGCTGGGCCGAGCTGCCACCGGCCACCGCCTCGCGGGTGCCTTCGGCCG
CGCCGATGCAGTGGCACGATGATGCATGGTTGGCGGCGCGGCGGCAGGCCGGAACCTGCA
CGCCGCTGTCCATCTACGAAGTGCATGCGGGCTCCTGGCAGCGCAGCGACGATGGTTCGC
CGCTGGACTGGGACGCCCTGGCCGACCGGTTGATTCCGTACGTGGCAGGGCTTGGCTTCA
CCCACATCGAGCTGCTGCCGGTCAGCGAGCATCCCTTTGGCGGTTCCTGGGGCTATCAGC
CACTGGGGATCTACGCGCCAACGGCGCGCCATGGCACGCCACAGGCCTTCGCACGCTTCG
TGGACCGCTGCCATCAGGCCGGCGTAGGGGTGATCGTGGACTGGGTGAGCGCGCACTTCC
CGAACGATGCGCATGGCCTGGCCGGGTTCGATGGCACCGCGCTGTACGAGCATGCCGACC
CGCGCGAAGGGGTGCACGCCGACTGGGACACGCTGATCTACAACTATGGCCGCAACGAAG
TGGCCGCCTACCTGATCGGCAGTGCATTGGAGTGGGTGGAGCGGTTCCACATCGATGGTC
TGCGCGTGGATGCCGTGGCGTCGATGCTGTACCGGGATTACAGCCGTGCCGAGGGCCAGT
GGATACCCAACGAGCAGGGTGGGCGCGAGAACCTGCAGGCGGTCGCTTTTCTACGGCGGA
TGAACCAGACGCTGAGGGAGCGCTTCCCGGATGTGCTGGTGATCGCCGAGGAATCCACCG
CATGGCCAGGGGTGACCGCGCCGGTGGAGCAGGGCGGGCTTGGTTTCACCCACAAATGGA
ACATGGGCTGGATGCATGACACCCTGCAGTACCTCGGGCGCGATCCGGTTCATCGCCAGC
ATCACCATAGTGAGATCAGCTTCGGCCTGGTCTACGCCTTCTCCGAACGGTTCGTGCTTC
CGCTTTCGCATGACGAGGTGGTGCACGGCAAGGGAGCGCTGCTGGCCAAGATGGCGGGCG
AGCCGGCGCAGCGGCTGGCCCAGCTCCGCGCGTACTACGGTTTCATGTGGGCGCACCCGG
GCAGCAAACTGCTGTTCATGGGCGGCGAGTTTGGCCAGGGACAGGAGTGGTCGCACGATG
CGGCACTGGACTGGGCACGGGCGGCCAGCAACGAGGGCCAGGGCCTGTCGCGCGTGGTGG
GCGACCTCAATGCCGTGCTGCGCTCCGAACCCGCGTTGCACCGCGACGAACGCGACGAAC
GCGGTTTCGACTGGAGCGTGGCCGACGACAGCCGCAACAGCGTCTACGCCTTCATCCGCC
GGGATCCGGCCGGTAGCGGCCGCACCCTTCTGGTAGTGAGCAACTTCACTCCGGTACGTC
GCGACGGCTACCGGGTCGGTGTGCCGCAACCGGGGTGTTGGACCGAACGGCTCAACACCG
ACAGCGGTTACTACGGTGGCGGCAACGCGGGAAACCTCGGCGCAGTGCATACCGAGCCGA
GGCCGATGCATGGTCACGCGCAGTCGCTGCGGCTCACACTGCCGCCGCTGTCCACGCTGT
ACCTGCAGGTTGATGCATGACCGCAGTGGCGCCGCGCCTGGGCGCATGGCCGGTGGCCGG
TGAAGGTGTCGAGTTCCGCGTGTGGGCACCGGACGCAGGCACCGTGGCGCTGTGCCTGCA
GGGCGTGCTGCGGCCGATGCACCGCGACCCGGACGGCTGCCACTGGCTGCGGACACAGGC
GTCGCATGGTGACCGCTACCGGTTCCGCCTGCCGTCCGGCCAGGACGTGCCCGACCCGGC
CTCGCGCTGGCAGCCGGACGGCATCGACGGCGACAGCGCGGTGGTGCTGGATACGGAGGC
AGCGTGGCCTGCCTGGCACGGGCATGCCTGGCAGGACCTGGTGATCTATGAAGTGCACAT
CGAGGCCGGCGGCGGGTTCGCGGCGTTGACCGCGCAGCTGCCGATGCTGGCGGCCCTGGG
CATCACCGCCATTGAACTGATGCCGGTCGCGCAGTTTCCCGGTGGCCGCAACTGGGGCTA
CGACGGCGTGTTCCCGTATGCGCCGGCCCATGCCTACGGCGGGCCGGCAGCGCTGAGGAC
CTTCATCGAGGCGGCGCACGATGCAGGGCTGTCGGTGCTGCTGGATGTGGTCTACAACCA
CTTCGGACCGCAGGGCAACCACCTGCGCGACTACGCGCGCGGGTTCTTCCGTGACGATCG
CAGCACGCCGTGGGGCGAGGCCATCGACTTCCGCCAGCCCTGGGTGCGGCGCTTCTTCAT
CGACAATGCGCTGATGTGGCTGCGCGACTATGGCGTCGACGGACTGCGCCTGGATGCTGT
GCACGCCATTGACGATGACCGGTTCCTGCAGCAGCTGGCCGATGAGGTACGCGCTGCGGT
GCCGCAGGCGCACCTGGTGCTGGAGAACGAACGCAACCAGGCGCGTTGGCTGCGCGGCGC
CTATCAGGGGCAGTGGAACGACGACTTCCACAACACGCTGCATGTGATGCTGACCGGCGA
GCAGGAAGGCTATTACGCGGCCTATGCCGGGCGCGCCGAAGCACTCCTGGCGCGCTGCCT
GGCCGAGGGATTCGCCTGGCAGGGCGAACCGGACCTGCGCGGCGATCCCCGCGGCGAACC
CAGCGCCGACCTGTCGCCCGCGCGTTTTGTGGTATTCGCGCAGAACCATGACCAGGTGGG
CAACCGCGCTTTCGGCGAGCGCCTGTCGATGCTGATCGATCCTGCCCGGCTGCGCGCGGC
GCTGGCCCTGACCCTGCTGACGCCGATGATCCCGCTGCTGTTCATGGGCGAACCGTGGCA
GGTGCAATCGCCATTCCTGTTCTTCACCGACTACGCGCCACCGCTGGACGAGGCGGTGCG
TGAAGGGCGTCGCCGTGAGTTCTCCGGTTTCAGTGCCTTTGCCGACGCCGCCGCGCGCGC
GCGTATTCCGGACCCGAACGATGCGGCGACCCTGCAGGCGTCGTACACGCCGCCGCCCGG
CGATGATCCCTGGTCGCAGCACTGGCTGCGCTGCACGGGTGAGTTCCTCGGCCTGCGCAG
GCGCTATCTGCAGCCGGGCCTGCTGCAGGCGCGGTCGCTGGGCGCGCGCGTGCTGGGCCA
GGGCGCGGTGCAGGCGGGCTGGCAGTTGCCCTCGGGCCAATGGTGGATCGCGATCAACGT
GGGCCCTGTGCCGGTGGCGCATGCGGTGCCGGCCGGCGAGTGCGTCGTTGGGCCGGACGC
GGCCGCGATGCTGCCGGCAGGCGGCGGTGCGCTTGCGCGCTGGATCGCCGCATGAATACG
GATGCGGCGGTGCGGGAGGCGGCTCGCCGTGTGGGCCTGCTGGTCCGCTGGACCGACGTG
GCCGGAGCAGAGCGCGAGGTTCCGCCCGACGTGCTGCGCGCCGTGCTGGCGGAGTTCGCG
TGCGACGGTGCGCCGGTGGCCCACCCGTTGCTCACCGCCTGCTGTGGTCAGCTCCTGGCC
ATGCCTGAGGCAACGGGCGCGGCGTGCTGGGTGGATGAGCAGGGCGCAGCGTTGCCTGCA
CGTGCGGATGCGCAAGGGCGCTGGCGGGTTCCTGATCAGCCAGGCTATTGGCAGTGGCGC
CAGGGCGGGCAGCAACAGGCGGTTGCGGTGGCACCGCAGCGTGCCTGGTGGCCGCAGGGC
CTGCTGCGCGGTTGGGGTCTGTCGGCGCAGGTCTACAGCCTGCGCGCGCCCGGTGATGCC
GGCATCGGTGACAGCGCCGGCTGTGCGCGGTGGCGCGAGCTGCTGCACCGTCACCGCGGC
GATGCACTGGCGTTGAGTCCGCTGCACGCCGGCCTGCCACCGGGCACGGGCTACAGTCCT
TACTCGCCCAGCGACCGGCGCTGGCTCGATCCGCTGCAGGTGTCGCTGCCGCAGGTTTTG
CCGGAGGCCGCCAGCAGCGTGTTGCGCGAGGACGAAGCACTGGCGATGGCCGTTGAAGCG
GCTACCGCAGCACGCCGCATCGACTGGCCGCACTCGGCGGCAGTGAAGTGGCGCTGGCTG
CGCCAAGGGCGCCAATGGCTGCGGCAGCAGGCGCCGGCACAGTACGAACAGATGCAGACG
TGGTGCGATGCGCAGGGCGAACCCCTGCTGCAGTATTGCGAGCACGCCGCCGACCGATTC
ACTGGAAGCGCCGACGACCATGCGTTTGCGCAGTGGTTGGCGCGGCAAGGCTGGGCGCAG
GTGCAGGCGGGACTGCGCAACGACGGCGCATCGATCGGACTGATCGCGGATCTGGCAGTG
GGTTGCGCACCGCAGGGCGTCGAGGCCCGGACCGGCGGCGACCGCCTGCTGCAGGGCCTC
GAGCTGGGCGCGCCGCCGGATGCGTTCAATCCGCTGGGCCAGGCCTGGGGTATCACCAGC
TGGTCACCCTCTGCGTTGCAGCGTGAGGGGTTTGAACCGTTCATCCGCGTGTTGCGCGCC
GTGATGGCGGGTCGCGGTGGATTGCGCATCGACCACATCCTGGGCCTGCAGCGGCTGTGG
GTGCTGCCGCGTGGCGCAGGCGCCGGGCAGGGGGTGTACCTGCGCTATCCGTTCGATGAT
CTGATCAACCTGCTGGTGCTGGAATCGTGGCGCCATCGCTGCGTGCTGATCGGTGAGGAC
CTTGGGGTAGTTCCTCCGGGTATCCGCCAGCGACTGGCAGCCCGTGGCGTGCTGGGGCTT
GAGGTGCTGCCGTTCGCCCGCAACGGTGAGCGCTTCCTGCCGGCGCCACGGTGGCGCCGC
GATGCGGTGGCCATGCCCTCCACCCATGATCTGCCGCCGCTGGCCGGCTGGCTGCGCGGG
CGCGACCTGCGCTGGCGTGCACGGCTGGGTGAGCTGACCGAGCTTCCCGCGGCGCTGCAC
GCGCGTGCCAGCGAGGTACAGGCGCTGTCCGCAGTCGCCCGGCGCGAGGGCGCGACGCTG
GAAGCGCGTGCGCTGTCACTGGCGGCGCACGCACCTTCACGGCTGGCGCTGCTCCCGCTG
GAAGATGCGCTGGGCAGCCGCGCGCAGGTGAACCTGCCGGGTACCGTCAACGGTCACCCG
AACTGGCGCCGACGCTTGCCGCTTGCGTGGGATCCGGACGCGGCCGACGCGCGCATTGCC
CGGTTCAGCGCCACGCGGCGCAAGGCGGGACGATGACCCGGTTGCGTGCCACCGCACGCC
TGCAGCTGCATGCAGGCTTCAACTTCGAGGCCGCTGCGGCGCAGCTGCCGTACTACGCCG
CGCTGGGCGTCAGCCACCTTTACCTGTCGCCGATCAGCGCTGCGATGCCAGGGTCCATGC
ATGGCTACGATGGCATCGACCCGGCCCGCATCAATCCGGAACTGGGCGGCGAAGATGCCT
TCCAGCGATTGGCGACAGCGGCGCGCGCGCATGGCATGGGCCTGATCCTGGACATCGTAC
CCAACCATCTTGCGGCATCCCCGCAGACGCCCTGGTGGAACGATGTGCTGCTGCACGGGT
GCAGAAGTCCCCATGCCGGATGGTTCGACATTGACTGGGAGGCGCCGGGCTGCGAGGGCC
GGCTCTGGCTGCCTGTGCTGGACCGGCCACTGCACGACGCCGTGCGCGATGGCGTGTTGC
GCGTAGCAGTGGACGATGAGCGGCCGACGCTGCGTCATCACGGGCTGGCATTGCCGTTGT
CTCCGCGCAGCCATCCGCTGGCACCCGCGCAGTGGCCGGCATGGGCGGAACGCTGCAACC
GCAGCGTCGAACGGTTGCACACGCTGCTGCAGCGGCAGCACTACCGGCTGGCTTGGTGGC
GCACGGCGGCCGATCAGGTGAACTACCGGCGCTTCTTCGACATCAACGAACTGGCCGCAC
TGCGGGTGGAGCGCGACGATGTGTTCGCGGCGGTGCATGCGCTGCCGTTGCGGCTGGTGC
GTGCGGGGTGGGTTGACGGCCTGCGCATTGACCATGTGGATGGCCTGTCGTCACCCGGGC
CGTACCTGCAACACCTGCGTGCGTCGCTCGACGCGGCCTGCGCGGCAGGCGGTCGCGACC
CACAGGCAGTGAGCGTGCATGTGGAGAAGATACTGGCGGAGGACGAACAGCTGCCCGATG
GCTGGGCCTGCGACGGCACGACGGGCTATGACTTCATGGACCAGGTTGGCGCCTGGCTGC
ATGATCCGGCTGCTGCACCCGCGCTCTCCCGCACCTGGCAAGCGGCGAGTGGCGACGCGC
GCAGCTTTGACGACTTGCAGCAGGATGCCCGCAGCATGCTGCTGCGCACGTCGCTTCACA
CCGACTTCCAGCGACTGCTGCGCAGCGCGCAGCGGGTCCTGCAGCCCCGGCTGGCCGAAG
CCGATATCGGAGCCGCTGCGCTTGCCCGTGCATTGGCCGCGCTGCTGCGGCACTACCGTA
CCTACCGCCCCTATTCGCTGCAGGATGCAGGTGAACGGAAGGCCTTGGTGGACGCTGCCG
CGGCAGCACGCGAGGCACTGGACGGTACGGCACACGCGGCACTGGATCTGCTGCTGCGGG
CACTTCCCGGCGAGGCGGAGGCCGAGCGCGCGCTGCGGGTGAGATTCGGGCAATTGGCCG
CGCCGTTGAATGCCAAGTCGGTGGAGGACACAGGCTTCTATCGTTACTTCAGGCTGCTGT
CGCGCAACGAAGTCGGAAGTGATCCGCAGCGGCTGGGCATGGAGGGACGCGAGCTGCTGG
AACACGCAGTGAGACGCCTGCAGCGCCATCCGCGGGCATTGCTTGCGCTGGCGACCCACG
ATCACAAGCGCGGGGCCGACAGCCGGGCGCGGCTGGCGGTTCTCAGCACCTGCACGGTCG
CGTGGCGGGAGGCTGTGCGGCGCTGGAGCCGGATGTCGACCCGCGCGGGCGCGCCGATGC
CGTTGCCGGGTGCCGAGGCCTATGCGCTGTGGCAGGCGCTCGTGGCCGCGTGGCCGATGC
ACGGTAACCCGGGCGCCGACTTCGCATCGAGGATGGTGCAATGGCTGACCAAGGCGTTGC
GCGAGGGCAAACGGGTCAGCAGCTGGTCCGATCCCAACGTGGCGGTGGAGGAGGCCGCCG
CGCAGTGGCTGCACGCGCTGCTGCATGGAGCGCCATTGCAGCCGGTGCGGGAGGCGCTGG
CGACGTTCGTGGCGCGCATTGCGCCGGCCGGCGCCTGCAACGGCCTGGCACAGCTGTGCC
TGCAGCACTGCTTGCCCGGCGTGCCCGACCTCTACCAGGGCGGAGAAGGCTGGGACCTGA
GCCTGGTGGACCCGGACAACCGGCGTGCCGTGGACTATCCAGTGCGGCAGGCGTGGCTGC
GCGATACGCGCGGTTGGCCCGCCCTGCTGGAGGACTGGCGGGACGGTGGCATCAAGGCAT
TTCTGCTCAGGCGCTTGCTGGAGTGCCGCCGCAGGCACCCGCAGCTGTTCCTGCACGGCC
AACTGCAGCCGCTGTCCGTACCGGCGCGTTCGCCCTGGCTGGCATTCGCGCGCAGGCATC
AGGCGCAGGTGCTGCTGGTGATCGTGCGGCGTGGTTCGCCCACCGCCGTGCCCGGGCCCG
GCCTGCACGCAGCACACGACGTCGGCACTGGCGTGATGCTGCACGGGCTGCCGACAGGCC
GCATGCGCAACCTGCTGGACGGGCGCATCGAACATTTCAAGGCAACCGAGGACGCGGCAC
GGCTTCTGGCTGGCAGCCCGTTGGCGGTATGGATCAACGAGGAGACGGACAGGAATGGAC
AGCAGGGAACGACGGCAGCGGATTGAGGCATTGGCCCATCAGATATGGGAAGCGGAAGGG
CGCCCGGACGACCAGCAGCAGCGGCATTGGCACATGGCCGAGCGCCTGGTGGAAGCCGAG
ATTGCCGCTGCGCGCGACGAGGAGGGAACCGATGGCCAGCCGTAAGTGGACGCAGACCTC
GCGGGTGCGCGAAGGCCGGCCGTTCCCGCTGGGAGCGACCTGGGACGGCTTGGGTGTGAA
CTTCGCGCTGTACTCTCGGCACGCCACCCGGGTGGAACTCTGCCTGTTCGACGCGCGCAA
CCGTGAAGTCGAGCGTATCGCGCTGCCCGAGTACACCAACGAGATCTGGCACGGCTACCT
GCCGGACGTGCGGCCCGGGCAACGTTACGGCTACCGGGTGCACGGCCCGTATGCCCCGGA
AGAGGGCCATCGCTTCAATCCCAACAAGCTGCTGCTGGACCCCTACGCCAAGCAGATCGT
CGGCGAACTGAAGTGGGCCCCACACCTGTTCGGCTACACCCTGGGTCACCGCGATGGCGA
TCTCAGTTTCGACCGCCGCGACAGCGCCAGTTACATGCCACGCTGTGCCGTGATCGATCC
GGCCTTCAGCTGGGGCGTCGAGCGTGCACCTGCCACGCCCTGGGACCGGACCGTGATCTA
CGAAGCCCACGTGCGCGGACTGACCATGCAGCATCCCGACGTCCCGCAGGCCGAGCGCGG
TACCTTCTCCGCGTTGCGGCACGATGCGGTGGTCGACCACCTCAGCCATCTGGGGGTGAC
CGCCATCGAGCTGCTGCCGGTGCATGCCTACGTGGATGACCAGCAGCTGCTCGAGCGCGG
GCTGCGCAACTACTGGGGATACAACACCATCGGCTTCTTCGCGCCGCAGGCACGCTATCT
GTCGCTGGGCACCGTGGCCGAGTTCAAGCAGATGGTCGCGCGCCTGCACAACGCGGGCAT
CGAGGTCATCCTGGACGTGGTCTACAACCACACGGCCGAAGGCAACGAGCTGGGCCCTAC
GCTGTCGTTCAAGGGCATCGACAACGCCAGCTACTACCGTTTGGCCGATGATCGCCGCTA
TTACATCAACGATACGGGTACCGGCAATACGTTCGACCTGACCAATGCCGGTGCGCTGCG
CATGGTCATGGACTCCCTGCGCTACTGGGTGACCGAGATGCGGGTGGATGGGTTCCGCTT
CGACCTGGCAACCATCCTCGGCCGCGAACGGCATGGCTTTGACGCCTCGGGCAGCTTCCT
CGATGCGGTACGCCAAGACCCGATCCTGAGCCAGGTGAAGCTGATTGCCGAGCCATGGGA
CATCGGCCCGGGCGGCTACCAGCTGGGCCAGTTTCCGCCGGGCTGGGCCGAGTGGAACGA
CCGCTTCCGCGACACGGTGCGCGCGCTGTGGCGTGGCGATGGCGGGCAGCTGGCGGAGTT
TGCCACGCGCTTCACTGGCTCGGCCGACCTGTTCGAACACCACGGCAGGCGACCGTCGGC
CAGCATCAATCTGGTGACGGCGCATGATGGATTCACCCTGCACGATCTGGTCAGCTACAA
CGATCGCCACAACGAGGCCAACGGCGAGGACAACCGTGACGGCCACTCGCACAACCTCTC
CAGCAACCACGGCGTGGAGGGAGACACCGATGATGCGGCGATCCTTTCGTTGCGTGCGCG
GCAGATGCGCAATCTGCTGGCCACGCTGCTGCTGGCGCAGGGGACGCCGATGCTGCTGGC
AGGCGATGAGTTCGGCCATTCGCAGCAGGGCAACAACAACGCCTACTGCCAGGACAATCC
GCTGAGCTGGATCGACTGGGAGCGCGCAGCATTGCCGGCTGCACAGGCGCAGGTGGCGTT
CGTGCGGCGGGCGCTGTCACTGCGCCGGCGCTACGGCCTGCTGCGCCGGAACCGGTTCCT
GCGCGGCGAGTACGATGAGGCGCTGGGCCTGCGCGATATCGACTGGCGGCATCCCGATGG
TCGCGGCATGGAGGAAGCGGACTGGCATGACGCAGGGCTGCGTGCGCTGCTGATCGTGCT
GGACGGTCGCAGCCCGGACAGTGGCCTGCGCGAGCCCGGGCGGCATGTCAGCCTGGCCCT
GCTGTTGAACGCCGGGGAGCAGCCGCAGCGGTTCTGTGTGTCAGACGACGCCCTGTCGTT
CCGGCGCGTACTCCTGCAGACCGACGAAACGCCGTTGGAGCCGGATGAGGAAGGCGCCTG
GACGCTGCCGCCGCGCAGCCTGTGCCTGCTCGCGGCAAGCAGCAGCGCGTGATTGCACTG
CTGCGCCACTACGGACCGCCGGGCATTGCCCGGCGGACCGGTAGCTACCCCATCAGATAG
CGCAACACACCCGCCGAGACCACGCCGATCAGCACCGTCGGCAGCATCGACAGCCGCGTG
GCGGCCAGCAGGGTGATCGCCAGTGCGGCCAGGTCGGCGGGCTTGTCGGCGACGAAGTCC
GGCGCGATCACCGAGATCAGCACGCAGCCCGGTGCGGCTTCCATCACCGTCACGGCGCGT
TTGCTCAACGTGCGGTTGCGCAGCGCGAGGAAGCCGACGATGCGGGTCAGGTAGGTGGCG
GCGGCCATCAGCACGATGGTCAGTACCGAAGTCCAGTGGATCAGTCCATTGAAGATCATG
CTGCGTCCTCCGCCAGCTGCCAGGCGGCGGCCAGGCCGGCCAGTGCGCCGCTGGCCACGT
ACCACGCACCTGGCACCAGCAGGTAGGTAGCAGCGGCAACGACCAGGCTGACCAGCCACG
GCCGTGCCGCCTTCATGCCCTGCCACATGCCGCGCAGCAGTACCAGGAACACGGCGGGGA
AAGCCATGTCGAAGCCGTAGGCATGGATGTCGCCCAGCATCGGACCGACGATCGCGCCCA
GCGCGGTACAGGCCACCCAGACGGTATACAGGCCTGCCGACACCCCCAGGTAATAGGCCA
GGCTGAAGCCGAGCGCACGGCGGCGCGCATCGGCCACGCCCATCGCCCAGCTTTCGTCGC
ACATGAAGAACAGCGCCGGCAGCACCCGGCGGCGCGGCAGGTGCTGGAGCAGCGGGGCCA
GGCTGGCGCCCATCAGCAGGTGACGGCTGTTGACCAGCGCGGTGATCGCCACGATCAGTG
CAATGTGCGGTGGCGAGGTCCACAGTTCGACGGCGGCGAACTCCGAGCCGCCAGCGAAGT
TGAGGCCGGTCATCAGCGGCACTTCCAGTGCGCTCAGGCCCTTCTGGGCTGCCTGCGCGC
CGAGCACCAGGGCGAAGGGAATGAAGCCGATCATCACCGGCACGGCGGCGCGCAGGCCGC
GCAGGAATTCGGCACGCGGCGCGGTATCGCAGGTGTCAGGCAGGGGGAGGGCGGTACGGG
CGTCCATCGAACGGCACAACAAGGTGGGGGTGGCCCATGCTAGCGGTCCAATCGCGAAAT
TGGGTTGCGTTGATGCCACTTGATTCTGGATGATTGATATTTCATGCGGCCAGAAGTGGA
AGGGGTGAAATTCCATGCAGTACCAGCTCGACAACCTCGATCGGCGCATCCTCGACGCCC
TGCAGCGCGACGGCCGCCTGCAGAACCTGGAGCTGGCCCGTCTGGTCGGGCTGTCGCCGT
CGGCCTGCCTGCGCCGGGTGCGGCTGCTGGAGGAAGGCGGCTACATCGACCGCTATGTGG
CCTTGTTGAACGAGGCCAAGGTGGGCCGTGGCTTCACGGTGTTCGTGCGGGTATGGCTGC
GCGGGCAGGACGAGGACACCACCAACCACTTCATCAACAGCATCAAGTCTTTCCCGGAAG
TACTTGAATGCCATCTGATGGCCGGTGACTGCGATTTCCTGCTGCGGGTGGCGGTGGCCG
ATCTTGATGCCTACCGGCAGTTCCAGATGCAGCACCTGAACCGGATCGCCGGGGTGCAGA
ACACCAAGACCGAGATACCGATGCAGCGGATCAAGCAGACGACCCAGCTGCCGCTTTGAG
GAATGGGTGGTTGCGGCCGGGTTGCACCCGGCACCCGCGGGTAGTGCCGGCCGCTGGCCG
GCAATCTCAGGAGCAACAGCCGGAGCAACAGCCGAAGCAACAGCCGAAGCAACAGCCGAA
GCAACAGCGTGCATTCCGTGGGATGGCGGGGTCGGTCCGGTTGCAGGGGACGCCGTAAAC
CCCTCCTTGGGGGCTTGGCCGCGGCATCCATGCCGCGGACGCCCCCGCAACCGGACCCAC
CCCGCCTTCGACAGATTTCCACGATCTGCCGGAACGGCATGAGCTGCTCTTGGTGGGTGT
CGACCTTGATCGACACGTTTGGGTCGGCACGGGCTCTGACCCCTGTGCGCAGATGATCAT
GTCTGTCCGATTCATTGACTCCTGACGCGTGACTGGCTCCACGGAGCCTGCCTCGACGCC
AGGCCGTGGGCGGCGGTCATCGCAATGACATCTGGCACCGGTACGGTTTGAGCCCGCTTG
CTGGTCGCGCGCGGGCCGGGGTTCCGGTCGTGGTGCGCGTCCACTGCAGCTGCTGTCGCT
GCCGAGGGTCATGTGTTCTACGTCAGGGGGCTGAATGGACACCATGCGGTCAGAACTTGG
AAGGTGGCCATCGCCGCATGGCTGCTGCTTTCCTTTGCCGCTGCCGCGCAGGACGGTGTT
CATGCCTACGATATCCCCGCGCAGCCGCTGGAACAGGCGGTCGAGCGCTTCAGCGTCATC
AGCGGGTGGTCGGTGATGTACCCGGGCGATCTTGCCGCGGGCCGCAGCAGCCATGCGCTG
CGCGCCAGCCTGCCGCCGCTGCCTGCCTTGCAGGTGCTGTTGCAGGACTCCGGTATCGAG
GCCGAGGTGATCGGCGAGCAGCGTGTGGTGCTGCGCCGGGGGACACCCTCGGCCAGCGAA
GCCGGTGTTGGCGCCGAACTTCCCGAGGCCGAACGTCGGCGTCGCTACGGCGGGCTGCAG
CAGCGCCTGCGTGCGGCGTTCTGTGACGACCCGGAGATCGCGCCCGGCCGCTATGCCGCG
ACGCTGCGTTTCCATGTCGACAGCGAAGGCCAGGTGCATGCGCCCGAGCTGTTGTCAGGC
AGCGGCAGCGCCCGCCGCGATGCGCGCCTGCTGCAGGCGATGCACGGCCTGGTGCTGGCG
ACCGAGGCCGCCGCGCTGCCGCAGCCGGTAACGCTGCAGATCCGACCTTCCGGCACCGAC
CACGACTGTGGCCGGCGCACGCCCCTTCCATGACTTCAAGGATTCGAACATGAGCAACGG
TACGGCTGGGGCAGTTGACCTGATGGACCACCTTCTGGGTGCCTACGATGAGCTGAAGCG
CCGGTTGGTGCGCAAGCTGGGGTCGGAGGAGCTGGCCGGCGACGCGCTGCAGGACACCTG
GATGCGCCTGAGTGCGCGCCGTGACCGTCTGGATGCCGTGCAGAACCCCGCGGCCTACCT
GCTGCGCATGGCGATGAATACCGTGATCGACCGCCAACGAGCAGATCACCGCCTGCTGAG
CCTGGAGGAGGTGGATACGCTGATGGACATGGCCGACCCTGCACCCGGCCCGGCGCAGGC
GGCCGAACTGGACTTCGCGCTGGAAGACATGGTCGGCCTGCTGCAGCGCATGCCCGAGCG
CCGTCGCCGCATCCTGCTGGCGATCCGCGTCGATGGCCTGCAGCAGCGCGACGTCGCCGA
TCACCTTGGCGTGTCTCTGCGGCTGGTGCAGCGTGAGCTGAAGGCGGCCCAGGACTACCT
GGCCGAGCGCAGCGGGCGGGGGCGCCAGGTGCGGTTCTGAGCGACGGCATCCGTCTACAC
TTTGACGCCGAGCAGAACCCCGCAGCGTGCGGGTCCGGCATGAGCCCCCATGGATCCTGA
CGATCGCCCGCAACGCCCGCTGGATGCCGTCGAGCGTCAGGCCCACGCGTGGGTGGTGCG
GCTGACCTCGGGCGAGGCGACCGCCGCCGACGGGCGCAGGTTCCGTACCTGGTGTGAGGC
TGACCCGCGCCATCGCGAAGCGTTTGGCCGTGCGCGCCGGCAATGGGAGCAGGTACGCCT
GGCCGGCGAGCAGCTGCCCGCGGCCGAGCGTCAACCGGTGGCGCCGACGCCGGCCCAGCG
CTGGAGCCGGCGCGCCTTCCTGGGCGCCGCGATTGCCGCCCCGGCCAGCCTGGTAGTGGT
GGCGGCGATCCGCCCGCCGCTGGGGCTGTGGCCTTCGGTGACAGCCATGGCGGCCGATTT
CCACACCGGCACCGGTGAACGTCTGCAGATCGCGCCCTTGCCACAGCTGAAGATCGAACT
GGATACGCAGAGCAGCCTGCGCCGCCGCGCGGACGCGCAGGGCGAAGGCTTCGAGCTGGT
GCAGGGCCAGGCCGCGATCGAAACCGGGGCTGGCCTGCGCCTGGCACTGTTCGCGGGCCC
GGGTTGCGTGATTGCCGATGAAGGCGCAGTGCGCCTGGATGTGCGCAACACCCACGGCCA
GGTACGGGTGACCTGCCTGCAGGGCAGCGCCCGCATCGAGCATCCGCAGGGCCGGCTGCA
GCTGCAGGCCGGCCAGCAGACCCACTATGACGAGCGCCTCAGTGGCGTGGTGGCCGAGGC
CGTGGCTTCGGAGGTGAGCGCCTGGACCGAAGGCATGCTGGTGTTCCGCCGCGCACCGCT
GCGCGAGGTGGTGGACGAGATCAACCGCTACCGGCGTGGCAAGGTGCTGTTGGGTGAATC
GGCGTTGGCGCGGGCGCCGGTCAGCGGCCGCTTCCGCATTGATGATCCGGATGCGGCACT
GGAGCAGCTTCGACTGACGATGTCGCTGGATCTGCGTCGCTTTCCGGGTGGCATTGCCGT
CCTTGGATAGATGAAGACGCTGGCCGTGCGCACCGCGCAGGGCTGTTGCAAGCAAGGAGA
AGCCAAGGATGCGCAACGAGACCATCGGTGTGCTGGATCTGCGTCGCAATCTGTCGGCGC
TGCTGGAAACCACGCAGCGACGGCCGTTGATGGTGCATCGCTATGGCTCGCCATGGGTGT
GCGTGGTGTCCGATGCGCAGTGGCAGCAGCAGGCGGTGCTGCTGGACTTCGATCCGCAGT
CGCACCCGCTGGCGATGCTGCTGCGCCTGCAGCAGCAGGTGCTGCCCCTGGCTGAAACCG
GGGCACTGCCGCCTGCGGCACTTGCGCGCGCACTGCTGTTGATGGATATGCATGGCATCG
ACGATCTCGCACAGCTGCACGAGCAGGTGCTGCACCATCGGTTGTGGCATTGGTTCGTGG
CGGGCACCCATGGCGTGATGGACGGCTGGCAGCTGCCCGCGGTGCGCATTGCGATGGCGT
CATGGTGCGATGACGTGGGCATGACCGATGCACTGGTCGCGTTCGCTGCACGCAGCGACG
TGGCGGTACTTGCCCGGCGCTGCGGGGGATCTGCACCGCAACTGCAGCGCGAAGCCTGCA
GGCGGATGACGCTGCGATGACGTTGCCGATGAAGCGCCACCCAGCGCACAGAGTTGCTTT
CGCGTTGTCGCTTCACCTGCCTTGCTGACGTCTTCTCCAGAGTACGACGCACCACGCGTC
GCGGAGCACGGGCGGCGCCGATGGCAGACAGTCGCAGGATCAGCATGCTGGAGCTGGATC
GTCACCTGAGCCAGTCACTGGAGCAGGCACGGCATACGCCATTGAACGTGCAGCGCTACG
GGCACTCCTGGGTATGGGTGCTGTCCAGTGACGCCTGGGCAGACGCGGCGCGCTGGGCGG
CACTGGATGGTAGTGCGCACCCACTGGCGGCGCTGCGAAAAGCCCTCGATCTGCAGCTGC
GGCCCTGGCCCGAGGCGGCCATGAGCCCGCTGCCGCTTGATGCAGGCGATGCACGGCTGC
TGCAACGCGCGGCCCTGCTGGTGGTCATGCGCGATCTGAACAGTGCCCAGCGCGTGTACG
ACGACCTGCGCTATCACCAGGCCTATCGGATGTTCATCGGCCTCGATCATGGAACAGCGT
GGTCGCCGATGCAGTGCGTGCGCCTGCTGCAGGCCTGTGCGCACCCGTTGCTGCGCGGCT
GCATCGACGATGCGCTGGCCAGCGTGCCGCAGCATCTGTTCGAGTCTGCATGTGCACCGG
CTGCACGTGTAGCGCCTGCACCGGCACACGCGCAGCGGATTTCCGGCGGATGTTTATCGT
ACTGACACATGCACCGCTGACCATGGCGCAGCGGTCTCTTCCAGGATGATGAGGGCGGAA
CAATGGCAAGGCAGGTTCGTGGTCGCAGGGCTCGGCAGCAGGGTTTCAGCCTGATCGAAA
TCATGGTGGTGGTGGTGATCATCGGCATCCTCGCCGCATTGATCGTGCCGCGGTTGATGG
ACCGTCCCGACCAGGCGCGCGTGGTGGCGGCGCGCCAGGACATCGCTGCATTGATGCAGG
CGTTGAAACTGTTCAAGCTGGACAACGGTCGCTATCCCAGTGCCGAGCAGGGCCTGCAGG
CGCTGGTGAAGCCGCCGCAGGGCAGCGGTGGATTGCCGGTAACGCCGTATCTGGATCGCC
TGCCCAATGACCCGTGGGGCCATCCGTACCAGTATCAGATACCAGGCACCCACGGCGACA
TCGATGTGTTCTCGCTGGGTGCGGACAGCAAGCCCGGTGGCGACGCCGGGAATGCGGACA
TCGGTTCCTGGCAGCTGTGAGGCAGGCCGATGTCAGCCCGGATGCGTTCTGTTTCGAGTG
TCCGCCAACGTGGCATGGCGGTGATCGTCGCCCTGCTGGTGGTGGCACTGGTGGCGGTGA
TTGCCACCGCACTGCTGACCCGGCAGTCGGCCCAGCTGCGTGCGCTGCGTGGCGACCAGC
TGCGCGTACAGGTACGCATGGCGGTGGACGCAACGCTGGAGCGTGCGGCACAGCAGCTGC
GTGAGGATGTAAAGGAACAGCTGACCACGGTGCGCAGCGGGCGCTGGGCGCGCCCATTGG
AGCTGCAGGCGCCGTTGCCGGTGCAGCTGCAGCTGGTCGATGCGCAGTCGATGTTCAACC
TGCGCAACCTTCTTGCGCATGGCAGGCCGGACCCCGAGGCGCGGCGCGCGTTCATCGCGT
TGTGTGCCGGGCAGGGGCTGGGCCAGGGCGCCTGCGCATCCGCCGCCGACCACATCCAGG
CGCGCCTGCGCGATGGCGACATGCAGGCGCAGGCGCCGCTGCCGCGCGAATCACTGATCG
AACAAGCGCTACCTGGTGCCGATCCGATGCCGTTGCAGGCGCTGGCGCGGCGTACCGTGG
TGTTGCCGGCGCAGACCCTGGTCAACGCCAACACCAGCGACCTGCGCGTCCTGCAGGCGG
TGACGCCTGCGGTCGAGCCGGCACGGCTGCAGGCGCTGCTCGGTGAGCGCGATGCTGGCC
ATTGGCTGCTCAATCGCGGCGACATCGCCAACCGACTCCAACTGAGCAACGAACAGATGG
CCGTGCTTCCCCTGGGTATCCATAGCGAATGGTTCCTGGCCGTCGGCCAGGTGCAGGCTG
ACGGCAGTGCGGTCGATTTTCGCGCGCTGTTGTGGCGCGAATACCGCGACGATGGGGTGC
GTGTGCAACGGGTGTGGACGAGGATCGGCGCATGAACGTGCAGCTTCGGGTGCGCCTGCC
GGCGCTGGAGCGCCTGCACGCGGACAGCGCGGTGGACTGGGCGCAGCTACACAAGGGCGA
TGTACTGGCTCACGGTCGCGACACGCTGGCGGCGCTGGGACTGCGGCATCCGCAGGCCGC
GGTGCATGCCTGCCTCGATCCGAACGACCTGATCCTGCTGGAGCTGCAGCTGCCGCCGTT
GTCCGGGCGCCGCCTGCAGTCGGCGCTGCAGGGTGAGGTGGAGGCGATGCTGCTGGATGA
CCTGCAGGAGGTGGCGCTGGCCCACGGTGCGCAGGCAGCAGACGGCACGGTTCCGGTGGC
CTGGCTTGGCCAGCAGGCCATCGCGCAGGTGCAGCAGATGCTGGCCTCGTGTGCGCTGCG
GCTGCAGGCGCTGTATCCGACGCCACTGCTGCTGCCCTGGCAGGACGGCCAGGCCACGCT
GCAGGTCAGCGGCGAGCACCTGCTGGTACGCAGCGGGCGCGATCGGGGTTTCGTTCAATG
GTATGGCGGACGTGACGCGTGTGCGGTGATGCAGGCGCTGGCCGTGCGCCTGCAACAGGC
CGGCGTGCAGGCCGTGCAGTGGATCGATAGTGTGCCGCCGACGTGGCCGGACAGCCTGCC
GGCCACCGCCGTCACGCATGAACGGCAGACCTCTGGCCCCTTGCCAGGCTGGTCATTGCC
GCTGCCCGGCGCAGGCCGGCAAGCACCGCGACTGGCGATCGGCCTGGCACTGGCAGCAGT
GCTGCTGGCTGCACTCGGCCTGCAGCTGCAGGTCTCGCGTTGGCGGATCGAGGGCGAGGC
CCTGCAACAGGACATGGCGCGCCAGTTCAGCGCGCGCTTCCCGGAAATCACCGATGTGGT
GGACCCGGTGTTGCAGGCAAGGCGAGCACTTGCGGTGCCGCTGCCGGCGCCGCCGTTGCC
GCCGCTGCAGCGTCAGGTTGCCAGCACGCTGCAGGCGGTTCCGGAGCTGGCCGGGCAAGT
GCGCAGCCTGCATTACCAACCCGGGCAGCTGGACATGGAGCTGGATGCCGATGCCCAGGC
ATTGGCCGACGATCCGCAGCGGCTTGAGCACTGGCAGCAAGCAGTTCAGGCACAGGGCCT
GCGGCTGGCGCGCGAAGCCGGTGGACACCTGCGAGTGAGCGGAGCTGGGCAGTGACGACC
CGCACCCTATGGCTGGGCGAGGGGCTGGTGGGCCTGCAGCACCGCTGGCAACGCCTGCCA
CCGCGCGACCGGCGGATGCTGTGGGTGATGGTGGTGGCGCTGCTGGTGGCGGGCCTGTGG
TCGTTGTGGCTGGAGCCACTGCTGAAGCAGCGCACGTATTGGCAGGCCGAGCTGCCGCGG
CTGCAGGCGCAGTCCCGCGCACTGGCACCGCTGCTGCGCGCCCGTGAGCGCCAGCAGCTG
GCGCAGAGCCAGCACCCGACACTGGCCGGGCTGCGCGATGGCATCAAGACCGCCGGCCTT
GCCGCCGGCCTGCATATCGAAGCGCGCGACGGGCGTTGGCACCTGCAGGTGCAGGCAGTG
CCCGCCGACGCGCTGTGGAACTGGCTGCTGCCCGTGCTGGCCGATCCGGCCATCGAACTG
CAGCAGCTGCAACTGACACGCACAGGGGATGCGAACATGCCGGCGGCACGGATTTCCGGA
AACATCGTGATGGTGGCCGCCGCGGGTGCCCATCCATGAGGGCGATGCGTAGCTTTGCCT
GCAGTACCGCACTGGCCCTGATCGTGTGCATGGCCCACGCACCGGCGCTGGTACTGGCGC
AGGACGCCCGTGATGAGCCGGTGCAGTTGAACCTGGTCGACACCGATATCGGTGGCGTAC
TGCGCATGGCAGCGCGCTTCACCGGGCGCCAGTTCCTGGTCGATCCACGGGTGACCGGCA
AGATGACAGTGGTTTCCGATGGCCCGGTCAGCCGTACCCAGGCCTACCAGTTGCTGCTGG
GCGCACTGCGCATGCGCGGCTTCGCCGTGGTCGAGAACGGCGGCGTCAGCCGGGTGGTGC
CGCAGGCCGATGCCAAGCTGCTCGGTGGCCGCGTTGGCAGCGGCGGTGCGGGGGGCGAGG
TTGCCACGCGCACCTTCGCGCTGCGCTACGAGAACGCGGCCGCGCTGGTGGCGGTGCTGC
GGCCGATGATCAGCCCGGACAATCCGATCACTGCCAATCCGGGCAACAACACGCTGGTGA
TCACCGACTATGCCGATAACCTGGAGCGCATCGCGCGGGTGATCGCCAGCGTGGATACAC
CGGCCGGCATGGACACCGATGTGGTGAAGCTGCAGCAGGGCATTGCCGTTGACGTCGCGG
CGATGGTCGCGCCGCTGCTGGATGCGCAGGGCGCCGAGCCCACCCAGAAGGTGGTGGTGA
TGGCCGACCCGCGCAGCAACAGCGTGCTGCTGCGGTCCAGCAGTCCCGGCCGCAACCGCC
TGGCGCGGCAGCTGGTGGAGAAGCTGGACCGCGCGCAGGACGAGTCCGGCAACCTGCATG
TGGTCTACCTGCGCAATGCCCAGGCCAACCAGCTGGCCGGTGTGCTGCGTGGCGTGGTGG
CCGGGCAGAGCGATGCACCAGCGATGGGCAGCAATGAAGGCATCACACCACTGCCGGGTG
ACGCCAACCGTTCCACGCCCGCGCAGCCGTCGCAGCTGCAGCAGGCCAAGACCGGCGGCA
ACGCGCTGGAATCACAGCGGCTCGACCCGAACCGCCGCGACCCGATCGATGCGGGAAGCA
CCGGCTTCAGCCAGAACGGCATTTCGGTGCAGGCGGACGTGGCCACCAACACGCTGCTGA
TCTCGGCGCCGGAACCGGTGTACCGCAACCTGCGGCGGGTGATCGATCAGCTCGACCAGC
GCCGTGCACAGGTGCTGGTCGAGAGCCTGATCGTGGAGGTCAACCAGACCGATGCGGCAG
AGCTGGGCGTGCAGTGGATGCTGGGCAATGGCCGTACCTTTGGCGGCACCCACTTCGGTG
GTGCCACCGGCGGCAGTGGGCTGAGCACCACCGCACGCACCACGCTGGACGTGCTGCCCA
AGGATGGCCTGAAGATCGGTGTGATCGACGGCACCATCAATTTGCCCGGTGTCGGCCAGA
TCCTCAACATGAAAGCGCTGGCCAACGCGCTGCAGAGCAAGGGCGGCGCCAACATCCTGT
CCACGCCAAACCTGATGACGCTGGACAACGAAGCGGCCAGCATCATGGTCGGCCAGACCG
TGCCGTTCGTCAGCGGCCGCTACGTGACCGACGGTGGTGGCGGCAGCAACAACCCGTTCC
AGACCATCGTGCGCGAGGACGTGGGCCTGAAGCTGCGGGTGCGCCCGCAGATCTCCGAGG
GCGGCACGGTGAAGCTGGACATCTACCAGGAAGTCAGCAGCATCGACGCGCAGAGCGCGA
ACAGCACGGCCGGCATCATCACCAACAAGCGCGCCCTGGATACCAGCGTGCTGCTGGACG
ATGGCCAGATCATGGTGCTGGGTGGCCTGCTGGAAGACAGCGTCAGCCATGGCCGTGATG
CGGTGCCGGGGCTGGGAAAGATCCCGGTCCTGGGCGCCTTGTTCCGCAGCGACACGCGCA
AGCGCGCCAAGACCAACCTGATGGTGTTCCTGCGCCCGCACGTGGTGCGTGACCCGGCCG
CCGGCCAGCGCCTGACCCGCGACCGCTACGACTACATGCGCAACGCGCAGGCGGGCGCGC
AGCCGGCACAGAGCTGGGCCTTGCCGGCGCTGTCGGCACCGCAGCTGCCACCGCAGGACC
TGTCTGTCCTCGGCCAGGGCAATGCACGCGATGACCAGGGCCAGCCGCTGCAGAACAGCA
GCCTGGCGGCGCTGTACCCGTCCGGTGACGGCGATGCGCAGCTGGTGCAGTTCGCGCAGG
GGCTGGACCCGGCGCGTGCCAGCCAGGGCGTGGCGCAGGTGCGTGCACTGGGCCTGCAGG
CCTATGCCGAAGCGACGCCCGGCGAGAGCGGGCAACGCCTGCGCGTGCGATTGCCGCGCG
ATCCGGCGACGCTGGACCCTGCGCTGCAGCAGCTGCGCGGGCTGGGCTACACGCCGGAAC
TGGTGATCGGGCCGTGAGCGCTTCCGCGCCGCTGCCGTACGCCTGGGTGCGCAGCCATGG
CGTGATGCTGTCCGAAGTTGGCGGCGAGCCCGTGTTGCTGGGCACCGCCGACACCGCAGC
GTGGGCTGTGGCCGAGCTGCGCCGCCGGCATGGCCCGCTGTCGTTCCAGGCGCTGGACGC
TGCGACGTGGCAACAGCGGTTGGGTGAGCAGTACCGTGACGGCGGCGATGCCGCTGCCGT
GGTGGGTGCCGCCGAAAGCGAAGTCGATCTGGACCGGCTGATGCAGGACATGCCGGAGGT
CACCGATCTGCTGGATGCTCAGGACGATGCGCCGGTGATCCGCATGATCAACGCGCTGCT
GGCACAGGCCGCACGCGATGGCGCCAGCGATCTGCATATCGAACCGTTCGAGACCCATTC
GGTTGTGCGCTACCGCGTGGACGGCACCCTGCGCGACATGGTGCAGCCACGGCGCGCACT
GCATGCGGCGCTGGTATCACGCATCAAGATCATGGCGCACCTGGACATTGCCGAGAAGCG
CCTGCCGCAGGACGGGCGCATCGCCATCCGCGTGGGCGGGCGGCCGCTGGATATCCGTGT
CTCCACGGTGCCGACCGCTCATGGCGAGCGTGCTGTGCTGCGCCTGTTGGAAAAGGATGC
CGGTCGCCTGCAGCTGCAGCGCCTCGGCATGGCCGATGACACGCTGGCCACGTTCACCGG
GTTGATCCGTCAGCCGCACGGCATCGTGCTGGTCACCGGGCCGACCGGCAGCGGCAAGAC
CACGTCGCTGTACGCCGCACTGGGCCAGCTCGACAGCAGCACCAGCAACATCCTCACTGT
GGAAGACCCGGTGGAGTACGACTTCGCCGGCATCGGCCAGATCCAGGTCAACGCGCGCAT
CGGCATGAGCTTTGGCACCGCGCTGCGTGCGATCCTGCGCCAGGATCCGGACACCATCAT
GATCGGTGAGATCCGCGACCTGGAGACCGCGCAGATTGCGGTGCAGTCGTCGCTGACCGG
GCATGGCGTGCTGGCCTCGCTGCACACCAACGATGCGATCTCGGCGGTGACCCGCCTGGC
TGACATGGGCGTGGAGCCGTTCCTGCTGGCCTCGTCGCTGCGCGGCGTGCTGGCGCAGCG
GTTGGTGCGGCGGCTGTGCACGCAGTGCCGTCGTGCCGAGGTGGACGGCGAGGGTCGCAC
CGTATGGCGCGCGGTGGGCTGCGCGGCCTGCGCCAACAGCGGCTATCGGGGTCGTACCGG
CATCCATGAACTGTTCGTGGTCGACGACCGCGTGCGCGCACTGATCCATGAAGGGCAGGG
CGAGCCTGCGCTACGCGAGGCGGCCCGGCGGGCCGGCATGCGGACCCTGCGGCAGGATGG
CCAGCGCTGGGTCGACAGCGGGGTAACCACGCTGGAAGAGATCCTGCGCGTCACCGGCGA
CGATTGAGGCCTGCATGGCACTGTTCGACTACCAGGCTGCCAACGCGCAGGGCCGCATCG
AAAAGGGCCAGTTGGATGCCGACAGCCCGCGCGGTGCTCGCCAACTGCTGCGCGGGCGCG
GGCTGACCCCTGTGCAGGTGAGTGCGGCGCGCAGTGCCGGCAGTGGCTGGGGCGCTCGCC
GGTTGTCCGCCAGCGAGTTGGCCTGGGCTACGCGCCAGCTGGCCAGCCTGTTGGCGGCCA
GCCTGCCGCTGGAAGGCGCATTGAGTGCGGTGATCGAGCAGGCCGAACGCCCGCACGTGG
CCCAGGCGCTCACCGCAGTACGTGCCGACGTGCGTGCCGGTCAGCGCTTGACCGTGGCGC
TGGCAGCGCGGCCACGCGATTTTCCGCCGATCTATCGGGCGCTGGTGGGAGCAGGCGAAG
ACTCCGGCGATCTGGCACGGGTGATGGAGCGCCTGGCCGACTACATCGAAGAACGCAATG
CGCTGCAGGCCAAGGTACTGACCGCCTTCATCTACCCAGCGGCGATCAGCCTGGTATCGG
TGGCGATCGTGATCTTCCTGCTCAGCTACGTGGTGCCGCAGGTGGTGACCGCGTTCGTGC
AGGCGCGGCAGACGCTGCCCATGCTCACGCAGATGATGCTGGGCGCCAGCGCGTTCGTGC
GCAGCTGGGGCGTGTGGGCAGGGCTCGGCATCGCTGCGCTGGTGGTGGCCTGGCGGTTGG
CCCTGCGCAGGCCCGAGCTGCGCCTGCGCTGGGACGCGATGCTCATGCGGGTGCCGATGG
TCGGGCGATTCGTGCTGGGTGTGAACAGTGCGCGCTTCGCCTCGACACTGGCGATCCTGC
TGGATGCCGGCGTGCCGCTGCTGCGTGCACTGGAGGCGGCGCGGCAGACCCTGGGCAATG
CGCTGCTGGCGCGCTGTGCCGACGATGTGTCCGCGCGCGTGCGCGAAGGTGCCGCGCTGG
GTGCTGCGTTGAAGGTACAGAAGGTGTATCCGCCGATCCTGGTGCATCTGGTGGCCAGTG
GCGAGAAGACCGGTTCGCTGGCGCCGCTGCTGGATCGCGCCGCGCAGACCATCTCGCGCG
AGATCGAGCGTCGCGCGATGGCACTGACTGCGTTGCTGGAGCCAACCATGATCCTGGTGA
TGGGCGGCGTGGTGCTGACGATCGTGCTGGCGGTGCTGATGCCGATCATGGAAATGAACC
AGTTGGTGCAGTGATGCGCAACGCGCATCACAGGTAGAGTCGACTGTTAGTCGACCAGCG
CGGAGATCGAGTGCATTCAGATCGTTTCCGCGTGCGAAAAGCAGTCGACTAACAGTCGAC
TCTCCCCAGTCGATCCCATCGGGTCGATCCCATCAGGTCGATTCAATTCAGTCGATTCAA
TTCAGTCGATTCAATTCAGTTGATCGGGCGGCGTCGTTGGAATGTGGCATGGGTCGATTC
TCCACACAATCCTCCACACCTTTTTTCGATCTTCCACAGGTTTCTTAAGCGGCCTGTCAT
CGGCGCGGACCAGCATGGACACGTCGCCGCAGAGTGGGCTGGGAGGCCCTCGGCGGCAGC
AGGCGTGTAGTGACCGTTCCTCCCTTGGTGTTTCCCTTCGCAGTAAACCCTTCAGGAGAA
GATCATGATCAAGTACAAGACCCTGGCCGCGCTGGTTGCCACCGCGCTGCTCGCTACCGT
TGGCGCCGCCTCCGCGCAGACCGTTACCGGCGGCGGTGCTTCGCTGCCGGCCGACCTCTA
CAAGGGTTCGTCCGACAGCATCCTGCCAGCCAACTTCACCTACGCCGTGACCGGTTCGGG
CACCGGCAAGAAGGCCTTTCTGGAGAACAACTCGCTGCTGTTCTCGACCACCGGCACCGT
GCACTTCGCCGGCAGCGATTCGGTGCTGAGCAGCACCGAGCTGAGCACCTACACCACCAA
CTTCAACCAGCCGACCAACGCCAACCGCTACGGCGCGCTGATCCAGGTGCCGTCGGTGGC
CACGTCGGTCACCATTCCGTTCAACAAGGCCGGTTCGGCGGTGGACCTGAGCGTGGCGCA
GATCTGCGGCGTGTTCTCGGGTGCGATCAGCGACTGGTCGACCATCGATGCCAACCGCAG
CGGCCCGATCCAGGTGGTGTACCGCCCGGAAAGCAGCGGCACCAGCGAAATGTTCAGCCG
CTTCCTGACTGCGGCCTGTGCGGCTGAGAACGCTGGCACCTCGAACCTGGTAGGTGGCAA
GTTCGCCATCAAGTCGACCTTCGCCGACCTGTACAAGCGCGATGCCAACGGCAACCTGCC
GGCGTTCCTGGTGGCCGCGCCGGCCACCGGTGGCACCTCGCTGTACAACGCTGTCTACGC
TGCTGAAGGCCGTATCGGTTACGTTGGCCCGGACGTGATTCCGAGCGTGACCGATGCGAC
CAAGGTCGCCAAGGTCAAGGGCTTCTCGCCGGATCAGGTGAGTGTGCAGGCCACCCTGGA
CACCGTCGCTCCGCCGACCGGTACCGCTGCCGAGGACCCCGCCAACTGGGTGCCGGTGTT
CGGCAACCCGTCGGCCGGCTATCCGATCGCCGGCTACACCAACCTGGTGATCGGCCAGTG
CTACAAGGATTCGAGCGTCGCCACCAGCCTGCGCGGCTTCCTGGCCCGCCACTATCCGGC
GACCTACACCGTCGCGTATGAGAAGTCGATCACCGACCACGGCTTCATCCCGCTGACCAA
GGCCTGGCGCGATGCGATCCGCAACCGTTTCGTGCTGGCCAGCAGCACTGCCGGCCTGAA
CAATCCCAGCACCTGCGCCGGCATCGGTCGTCCGCTGTAATCCGCAGCACTGATTGAATC
CTGCTTGACCCGACGCCGGCCCCTGGGCCGGCGTCGCCATTTCCGGGACGGTGCCGCCGC
CGCAGTGTTTCGCTGTCGGCTTCGTGTCACGTGAACCGTCTATCAGTGGCAGGGCATGCG
TTGCGCGTGTCTCCCCGATCGTCGCCGCAGCCGCGGCCCACCAGGTTGATGAGGTTCCGA
TGTCGCACCCGCTCCCGTCCGCTGTTCATCCGGCCGCGCCGATGCGCCGCAATCATCCGA
TGGCGTGGGCCATCGCGGTCGCCTTGGGCAGCATGGTGGCCCCGGCCAGCCAGGCGCAGC
AGGCGTTCAGCCCGGGCTGGTTCGCCGAGCGGGGCGCGGCCCAGGGCAGCGCGGCACAGA
GCGGCCGGATGCCCAACGGGGTGCCGATCCAGTTCCAGTTGCCGGCCCAGCAGCAGGATG
CAGCACGGCAGAAGCTGCAGCAGTCGATCGACAACCTCGGTACGGCTGCGCAGGCGATTG
CCCTGCAGCAGCGCCTGCAGGAACAGGCGCGGCAGGCGCGCCGCGAGGCTGGCTTCATCG
TTGCGGATGGCCTGGGCAAGGATGGCCTGAGCGTCGACCAGAACCCGCTGACCCGCGGCT
GGCTCAATGCGCGCGACGCGATCCAGTCGCAGGGCAGCGACGGGCGGGTGCAGGTTACGG
TCGAGCAGACCGCGGACAAGGCGATCCTGAACTGGGAGACCTTCAATATCGGCGGCAACA
CCACGCTGAACTTCCTGCAGAACCCTGACTGGGCAGTCCTGAACCGCGTCAATGATCCGC
AGGCGCGGCCCAGCCAGATCCTGGGCCAGCTGAAGGCCAATGGCACGGTGTTCGTGGCCA
ACCGCAACGGGGTGGTGTTCGGCAACAACAGCCAGGTCAATGTACGCAATCTGCTGGCGG
CTGCAGCACGGATCAGCGATGCGCAGTTCCGTGACAACGGCCTGTACAGCCCCGACGCCA
GCAGCAGCGCGCTCAGCGATGCATTTGGCAAGGTGATGGTGGAGCAGGGTGCCCGCATCG
CGACCCATGAGCCGACCAGCGCGACGCGCGGCGGTGGCTACGTGCTGCTGGCCGGGCACA
GCGTGGAGAATGCTGGCCATATCGAGGCGCGCAAGGGCCAGGTGCAACTCGCTGCCGGTG
ACAGTTTCGTGATCCGGCGCGGCGTGGGTACGGCGACCAATACCAGCTCCACCACCCGCG
GCAATGAAATCGCGCCGCGCTTCGTCGCTGGCAGCACGGCGGGCAGCGTGCGCAACACCG
GTCTGCTGCGCGCCCGCGAGGGTGACGTGACCCTGGCCGGGCGCAACGTCGAGCAGGCCG
GTGTGGCCGTGGCCAGCACCACGCTGGCGCAGCGCGGCACCGTGCATCTTCTGGCTTCGG
CCAGTGATGCCGGCAGCAGCGTCACGCTTGCCGATGGAGCCACCACGGCGGTGCTGGTCG
AGGACGATGGCAAGGCCACGGTGCTGGATACGCAGCGCAACAGCCTCATCAAGGAGTCGG
CCGAGCAGGACGCGATCCGCGCCGGCGCGCGCTCGGCGACCTTCGACAATCTGTCCCAGC
ACAATGATCGCCGGGACCAGTCGCGGGTGGAGATCGTCTCGGGTGGCAACATCCATTTCA
GTGCGGATTCGCTGACGTTTGCCACGGGCGGCCAGATCATCGCCGACGCGGCAGCCCGCA
GCTACGTAGACGACGCGGCACGCGTGGATGTTTCCGGCGCAGTGGGCGTACAGGTGTCGA
TGGAAAGCAACAATGTCCAGGTCAAGGTGCAGGGCAACGAACTGCGCGATGCCCTGGACA
ACCGCGACAGCGGCAAGCTGACCAGCAGCGAGGTCTGGGTCGACCGCCGCAGGCTGGTCC
ACGTTCCGGCCGGTACCGGGGGCTACGCGGGTGAGCGCTGGTACGCGGCGGGTGGCCTGC
TGGAAGTGGGCGGCTACCTTGACAACCAGGGGCACTCGATCGGCGAATGGGCCGCGCAGG
GAGGCACCGTCCTGCTGGGCGGCAGGGAAGTGATCACGCATGGCGGCTCACGCATCAACC
TTGCCGGTGGCAGCCTGGATGTGCAGAGCGGCGTGATCCGGCAGAGCTGGGTGCGCGGCG
TCGATGGCCAGGTCTACCGCCTTGATGACGCGCCGGCGGAGATGCGGTTCGATGGCCTGT
ACAGCGGCCATGAAGTAAAGCAGGAGCGCTGGGGCATCACCGAGACCTTCCGTGATCCGA
TTGTATTCGCGGCGCAGCGTGTCGATAACGGATACACGGTCGGCCGCGATGCAGGACGCC
TGATCATCTCCGCACCGACCGCGGTACTGGACGGAAAGGTTGAGACGGCTACCTTTCTGG
GCGCGCAGCAGAACCGCAGGCCGGATACCGCGCTGGAGGGTTATGCGCAGGCGCAGACGG
CGGTCGCGCGCAATGCGCAGCTGTACCTGGGGCGCTACGACGGCCAGGGCCGCAGCGGTG
TGTTCGGCTCGGATGTGCGCCTGGATGACAAGGCTCGGACGAAGGCCGCGTGGTCGCTGC
TGGCCCCGGTCAACGAAGTGCGGCGTGGCACCGTGTGGCTGGATATCGCAGAGCTGAGTG
CCCAGCAGTGGGGACGGATCGACCTGGCGACCGCTGATCGCATCCGCATCGACGGCAGCC
TTCGGCTTCAGGCAGGCGGACAGCTCAACCTGACCGGCAGCGAGGTGGAACTGGCAGGCG
ACATCGGCATCGCCGGCGGCCAGCTGTCGGCGGGCAACCTGCTGGATGTGCAGGGCCGGC
CGACGGCGCTGCTGCATGATGGCCGCGCGCGCACCGCCATCGCCGACGGCACGCGGATCG
ATCTCTCCGGTGAATGGAGCAATGCGTCACTGGCGACGCCGCGCGACGCGAGCGGTGCCT
GGACGGATGGCGGCCGCCTGAGCCTGGGCAGCAGTCATGACGTGGTCGTGGGCGCCAAGG
CAACGGTTGACGTCGAGGCCGGTGCTGCGCTGGACCTGCGCGGCAAGGCCCATATCGGCA
AAGGCGGCAGCGTCAGCCTGCAGGCGAACAGCAGTACGGTGACGACCGACGGCAGTGGCC
GGGTGCAACTGGGCGACGGAAGCCGGTTCAGTGGTCGAGGACAGGGCGGTGGTTCCTTCT
CGCTGGGGACCGGTGGCCAGGTGCGGCTGGGCGATGCGGACCTGGCGGGCACATCGCTGC
GACTGGACCCCGGCCTGTTCGGCAGTGGCTTCGCGCAGTACGACATCAATGGCCACCACG
GTGTGGAGGTGGCCGATGGCGCGCGGCTGGTCGCTGCCCTGCCAGGCCTGCGCCTGACCC
AGGACGCGCGGATGGCGACCGACCGGGCGTCCGCACTGGCAGCGTGGGACGCGCCGCTGT
ACAGCGCCGATCCGTCGAGCGGGCGCGTCAGCCAGCGCGCGGGTGCGAGCATCAGCCTGC
GTTCGGAGCGCAACAGCGTGGGCGGTGACCTGCGGGTTGGCAAGGATGCACTGGTGGCGG
TTGATCCAGGGCAGACGATCTCGCTGCTCGGTGCAGGCAACATCGATGTTGAAGGCACGC
TGCGCGCGAAGGGCGGCCGCATCCTGATCGACGATGTGCGCCCGGAAAACGCGCTGTACG
CCGGGCAGCGCACCGAACGCACCTGGCGTTTCGCCGAGGGCGCGCTGCTGGATGCCGATG
CAGACGCGATGTCGCTGCCCGATCCCAGCGGCCGCCTGCGCGGGCAGGTGCGCGCAGGTG
GCCGCATCGAGATTGGCGGGGCGCTGGACTGGGAGACCACCGCATTCGTCGACAACCGAC
CACCGGAAGCCTTCGTGGTGGTCGAACGCGGTGCGCGCCTGCAGGCGCGCGGCGCGTCGG
CCGAACTGGACATCGATGGCCAGGGCCGCGTGCGCGTGGACAGCGACGGCGGGCAGATCG
TGCTGCGTTCGGCCAACGCGCTGTACCTGGAGGGCGGGATGGACGCGGCCGCCGGTGGTG
CCGGCGCACGCGGCGGCACGCTTGGCCTGGCCTTTGGCGGGAGCATCCATGCACGTGGTG
CCAGCGACGAGGTACTGCGAGCGCGTGCGATCAGCCTCAGCCAGCACAGCGCACCGGCGC
AGCCACTGCCGGCCGCATTGGAATATGGCCACGCCGCGTTGTCGGTCGAGCAGCTGCAGG
CCGGCGGTTTCGACAACCTGTCCGTGTTCGGTGACATCCGCGCGGTCGGCGACGTCGACC
TGCGCCTGGCCCAGAGCCTGCGCATCCATGGCCAGGGCACTTCGAGCCTGGGCATGGCCG
TGGATGCCGGGCTATCGTCTGGGCTGCGACTGAGTGCGCCCTATGTTCGCCTGGCGCAGG
CACGCTGGCGCCAGATGCCGGGCGAGAACCTGCAGGGCACCGCCGCGGTCGCTTCGTCCG
GGCCGGAAGATCACGCGCTGGCGGTGCAGGCCGAGCTGATCGACATCCGCGACGTCACCT
GGCTGCCGGGTTTCAAGCATGTGGCGCTGGAAAGCCGCAGTGACGTGCGCCTGACCAACG
GCATTGCCAGCAGTGGCAACACCAGCGCGTTGATGACGGCTGGTTCGATGGACGTGACCG
CTGCGCGCCTGTACCCCACCACAGGCGCGGTCGGCACGCTGGTGGCCGGCGCGTCGGCGC
AGACCGTGCAGACCGCTGATTACTGGGCCGATCCGGATGCCGTGCTGCGCATCCACGGCA
CCGGTGCGGACACGAAGCCGGCGCCGGAATCGGCGCTGGGTACGCTTCGCCTGGTGGCCG
CCACGGTGCAGCAGGGCGGCAACGTACAGGCGCCGATGGGCACGCTGCAGCTGGGTGGCC
TTATCCAGAACGGAACCGTCGGTAGCCGGGTGGAACTGCTGCCAGGCAGCGTCACCTCGA
CCAGTGGCGCCGGCTTGTCGCTACCCTATGGTGGCACCGTCGATGGTGTCGACTGGCGGG
TCGGTACGCGCAGCCTGGGTTCGCTGACGCCGGCCGGCATCTCCTCGATGGGGGTGACCC
TGAAGGCGAATGAGATCGAGGTGGCGCCGGGGGCCCTGCTGGACATGTCCGGCGGTGGTG
AGTTGACCGGTGCCGCCTTTGTGTCAGGACGCGGTGGCTCTGTCGACGTGCTGCGAACGG
CGTTGGCCGACGCCAATCCGCGCTATGAATTCAGTGCGTCGGGCAACCCGGTGTATGCGA
TCGTGCCGGGACGCGCCGGGACATTTGCCCCCAGCGGCGAGGAAGGATTCGCCGCACCGG
CCGTGGGCCAGCAGATCACCGTGCCGGCGGGCGTGCCCGGCCTGGCGGCAGGCACCTACA
CGCTGATGCCGGCCAGCTATGCGCTGCAGCCCGGTGCATTCCGGGTTGAGCTGGGCGCCA
CCGGCACCTCGGGCATCGCGCAACCCATCGCGACCGGTACCGGCACCTGGCGTGTGTCCG
GGCAGCAGCGCACGGCGCTGGGCGCGGCAATCTCGCCGTTGCTCACCGACATCCTGCTGA
CCCCCGCCGCAGTAGTACGCCGGCACTCGGGCTACAACGAAACCTCCTACAACAGCTTCG
CGCAATCGGTGGCCGACCGCCGCGGCGAGTCGCGTGGCTGGCAGACCATCGATGCGCTCG
GGTTGACCCTTGCGTTGGGCGAAGGCGCAGGTCGTGCAGACACGCCTGCCATCCGCTTCG
CCGGCACCGCGCGGTTCGGCGCCGCCACCGACAACGGGCGAGGCGGCACGCTGACAGCCA
CGTTGGCCAGCCCGGCGGTCGGTTCACTGGAGATCGTCGACGGCGGTGCGCAATCGCAGG
CGCGTGATCGCGGTGCCACCTTCAGCGACGACGCGCTCAATGCCTTCCTGCCGGCGCGGA
TGATGATCGGCGGGCAGTTCAACCAGGAGGCCTCGCAGGTGGCGGTGACCGGCCAGGCGC
GCAGCGTGGCGATCCGTTCCGGCGTCACCTTGAACGCACCGGAAGTGCTGGTGGCAGCGG
CCTCCGGTGGCAGCGGCGTGCTGGTCGAGGCCGGTGCGACCCTCGATACACTGCCGTTCG
CATCCGCCAACGCGAATGCCAGCGCGACCCTGCCTTACCAGGTCTCCGGCGGCCTGCTGG
CGGTGTCCAACCAGCGCCTGAACCTGATCACCGGCACCACCGGGGTGGAGGCCGGTCCAG
TGGCGATCGACATCGGGGGGTGCCAGACGGCGTGCGACGGCCAGACCCGGCTGGTTTCCG
ATGGCAGCATCGCGGTAGCGACCGATGGCGCGCTGCAGATGCGCGACTCGGCCAGCTATG
GCACCCGTCAGCTCGGCCTGAGCATGGCGGCGCTGAACCTCGGCAGTGCCGAAGCGATCG
CCCTGGCCGCTGCGGCAGGGGCGCTGCCCAGTGGCATGACCATGAACCAGTCCGTGCTGC
AGCAACTGCTGCGCGGCAATGATGCCACCGGCGCGCCGGCGCTGGACACGCTGAGCCTGG
TCGCGCGGGACTCTGTCAACGTGTTCGGCAGCGTCGACCTGGACGCGCGCGACAGTGCCA
CCGGCCGCAGTGGCCTGCAGACGCTCGTGCTTGGTGCGCAGGCCATCCGCGGCTACGGTG
CTGCGACTGACCGGGCGCGCATCCTGGTGGACACGCTGGTCTGGGACGGCTCATTGGCGG
CGAGCCAGGCGCCGGGCAGTGACGCGTCGGTGCCGCCGGCCGATCCGATGGTGAACCGGC
TCGGCGCCGGGCAGCTGGACATCTTTACCCGCCAGCTGCAGCTGGGGCGGGCGCCATTCA
GCCGTCCCAGTTCTGAAGTACCTGCGAACCGGCAGGTGCTCGGATTCAGTGCGCTGAACC
TGAGTGCTTCGGAGCAGCTGTCGTTCTCCGCGCAGGGCACGCTGGACGTGTTCCAGCAGC
GCGGTGACTATCTGGCCGACAAGGGCTGGCAGTACAGCGGAGGCAGCCTGGGTATCGATA
CACCGCTGTTGACGGCCGATCCCGCCGCGCGGCTGCGCGTGCGCACCGGCGGCGACTTCC
GCCTGCAGGGGGGCACCGGCAAGGCGGGTGGCGATGCACTGGGCAGTGAGCTGAGCATCG
ACGCCAACCGGATCACGCTGGACAGCACGATCGCGCTGGCGTCCGGACGGCTGTCGGCGA
ACGCACGCCAGGGCATCACGCTTGGCAGCCGGGCCGCGTTGGATCTGGCCGGACGCAAGG
TCTCGCTGTACGACGTGGACAAGTTCAGCTGGGGCGGCGATGTCCTGCTGTCCAGCGACA
CGGGTGACATCCGCGCCGATGCGGCCTCCCGCATCGATGTTTCCGCCCGCAACAACCGAG
GCGGACGCCTGACGGTCACCGCAATGGCCGGCCGAGCCGATCTGGCCGGTGTTCTGCAGG
GTGCCGCCACTGGTTGCTACGATGCCGGTGGCACGCTGGTGCCCTACGACGGTGGCGAAC
TGGTGGTGCGGGCACGCCAGCTGCAGGACTTCGCCGGCCTCAACCAGCGATTGACCGCCG
GCGGCGTCGTCGGCGGTCGCAGCTTCCAGATCGGTGAGGGCGATCTGCGGATCGGCGACG
AAGTGAAGGCGCGCCGGGTCGATATCAGCGTCGATGCGGGCAGCCTGACCGTGGCCGGCC
GCATCGATGCCAGCGGCGAGCAGGTCGGCAGCATCCGCCTGTACGCCCGCGATCAGTTGC
AGGTGGACGGCACGCTGGACGCGCACGGTACCGGCCTGCGCGTGGACAGCCATGGCAAGA
TCATCGACAGTCCAAACCGGGCCACCATCACGCTGGGCAGCGCCGAAGGTGCCGTCGGCC
TGGGCAGCGCGGCGCAGCTGGACCTGCGTGCGGGCAGCGATGTTACCGTCGGTGGACGTC
CTGGCCAGAACGATGGCACCCCGCGCGGCACGCTGAAGATCGATGTGCCGCGGCTGGGCA
GCAACGACGCGGCGATTGCCGCGGCCACCGGCCTGCGCATCGATGGCGCGGCCGACATCC
AGCTCAATGGTGTTCGCCGCTACGACGATGCGCCCCTGGCAGCCACCGCTGACGTGCGCG
GCAACCGCGCGCAGCTGGTCACCCAGCAGTGGCTGGACCAGGTGGTCGATCCGCACAGCG
TGGCCTGGATCGATGCTGCGCTGGACAACGCGGATCTGCAGCAGCGCACGCGGGCGCTGG
GCGATGTCCGCCTTCGTCCCGGCGTGCAGGTGCTGGCGCGGCGCAGCGACGCCAACCCGG
ACGGCGACCTGACCATTGCCGGCGACATCGATCTGTCCGGCTACCGCTACGGGCCCGAAG
CCAACCGCGCCGATCCATCGCGGCGTGGCTTCGGCGAATCGGCCTCGCTGGTGCTGCGGG
CCGAAGGCAACATCAACGTCTACGGCAGCATCAACGATGGGTTCGCACCGCCGCCGTCCA
CGCCGGATGAGGGTGGCTGGCAGCTATATGAGGGTCGCAATGGCAGCGCGGGGCAAACCC
CCTTTGGCGGCGGCCTGGTGGTGCCGGTGGACGGAGTGAAGCTGCAGCCCGGCACCGAGT
TCCAGGCCGGTACCCGCCTGAACTATGACGTGCCGGTCGAATCGGTAACGCTTCCGGTCG
GTACCGTGCTGCCCGCGCCGATGGTGATCTCGCAGAACCTGCGCCTGCCAGCGGGCACGG
TGCTGGGTGCGGCGGTGACCACCGACTCCGGGCAGACGCTGGCGGCGGGCACCGTGCTGC
AGGAGCCGCTGGTGTTGGCGGCCGGTGCGCGCCTGGGGGCCGGCTTCCGCCTGCGCAGTG
CGGTACAGATGGCGGCACAGGAATGGCCCGCCGGCGCGATGCTGCCGGTTGCGTTGCGCC
TGGCACGGGAAGTCGAGCTCAAGGTGGGCGCGTACATCCCATCGTTGACCAAGGTGGAGT
TGCCCGGCAACGGGCCGGTGAATCTGCGGCCGGCCGATGCCGGCGGCAACCAGGGGCGCA
ACTGGGCGCTGGCGCCGATGCTGGCCGAGGGCACCACCTCCTGGGACCTGACCGTGGTTG
CCGGTGCCGATGCCGGGGCAGCCGACCCACGCAGCCGGCGCTGGGGCAGTGAAGGCAGCG
TGATGCTGGCCGACACCCACCAGGGCTCGATCGGTACGGTCAAGACCGAAATCGTCTGGG
TGGGTGATCGTGCGTTGACTGAGCGGGCATCGCTGGACTGGATCGGCGACACCTCCTATG
CAGGCCGTCCGATCGCGGAGTTGGCCGACATGTTCGGCTTCACCGAAGACGAGTTCTGCG
CGATGTCGGCCGACTACTGCGGCCCGGCCCCCCGCCAGGTGGCCGCGCAGGGCTCGCTGG
ATTACTGGGGCGACGAGTCCTACGTAGGCACCCCTGCGAAGGACTTCGCCGCGATGTTTG
GCATGACCGAAGACGAGTTCTGCAGCACGGCGCCCACCTACTGCGCCGGCGGTGGCACGC
AGACCGAAGTGACCACTTACGGCAAGCGCGCAGGCACGCCGGCGCGGAGCGTGCTGCGCA
CCGGCAAGGGGGACCTTGAACTGCTCGCTGCCGGTGATGTCGTGATGAAGTCCGGCTTCG
GTGTGTACACGGCGGGCGCTCCCACCACGCTGGGCGAGGGCCGCGACGCTGCCTTCAATT
CGCCCCGTGCAGCAGCCCCCAGGAACACCGCACTGCTGGGTCCGAACCTGGTGCCGGGCA
GCTATGATGCCGCGTTGGCCGGCTACCAGGCCTGGTATCCCGATCATGGCGGCAACCTGC
GCGTCGAAGCCGGGCGCGATATCGTCGGTGACGTCTGGACCGGGCGCGCAGAGTCGGGCA
CCAGCGAGCGCGACTGGGCGCTGTATTCCAGTGCCGCGGTCGGCAATTGGCTGTGGCGGC
AGGGAACCGGCAGCACCACCGGTGTGGAGCCGGTGCCGACCAGCTGGTGGGTGAACTTTG
GCGCCTACACCAACGTGTCCGCTGCTGCTGGCGCCTCTCCGCGGATGGTCGGCTTCACCG
GCTTCGGTACATTGGGCGGCGGCAACCTGACGCTGGAGGCCGGGCGTGACGCCGGCGTGC
GCGATGCGATAGGTGACGCGCTGGACTCGACGATCGCACCGCGCTCGGGTGCGATCATCG
CGGCGGTGGGATCGACCGGCCGGGTCAGCGATGGCCAGCTGCACCTGACCGGCGGCGGCG
ACCTGCAACTGCGTATCGGTGGCGCACTGAATCCGAATCTGCGGGCGACGTTCTCCAGCC
TCAATGCCTCCAGGGCGGGACAGAATCTCGACCTCAACGGTACCTTCAGCAATCTGCGTG
GCAGCCTGCAGCTGGATGCGGGACGCATCGGTGCAATGGGCGTCACCCTGGAAAGCTACG
CGACGCTGGGCCAGCTGCGTGCGGCCGATCTGTTCGCCGCCGACGCCGCTCGCCCGATGG
GCGGGCCGGTGCTGGTGCTGGGCGATGCGGTCGCGCAGCTGCAGGCGCGGGGCGATGTGG
TGCTCGGCGGCGTCGCCGATGCCGGCCGGGTTCCGCTGGCCAACTACAGCGCGGTGCTGC
TGGATGATGGCGCGCGCGCTGCAGGCAGTACGTGGTTCTCGCTGTGGACCGCCAACACGG
CCGTGGATCTGTTCAGTGCCGGTGGTGACCTCGCGCCAGGCCTCGCCGGGCCGGAAAACG
TGACGGGCAGCAATCTGTGGCGCGAGCAGGTCCAGCTTGTTGTGCGTGGCGGTGATGATC
TGCTGAATTACTGGCTCTATCCTTCGCGCTTCAGCGCGATTGCTGCGCAGGGTGACATCA
AGCTGGACCGGATCAGCACCACGCCGGGGACGCAGGATGTGATCCTGCTGGCACCCTCGG
CGACAGGACGGTTGGACGTCCTGGCCGGTGGCGGCATCTTCGCCCAGCCTGGCGCGACCC
AGATCGCGCGCTCGGCCAGTGACGCGCGCCTGCCGGGACCCTTCGACCCGGCATTCATGG
CCGAGCAGGGGGATTCCGCAGGCAATGTGACCCGCACGCGGCACAACCTGTCGGTCGACG
GCAACATTGCATCGCCGGACGCGTCGCTTCCGCTGTTTGCGTTCGGTCCGAATACTCCGC
TGTCCTCCGTGTCTGCGGCCCTGGCGCCGAGCCGTTTCTACGCGGTGCAGGGCGACATTA
TCGGCCTGGCCACCGGCGCCCGGCGCACGCTGAATCCCAACGCGGGGCAGCGCACGCAGT
TGAACTGGTTCGAGGCCGCCGGCGCCGTGCAACTGCGCGCAGGCCGGGACATCCTCGGGG
TGTCGATGACCGCGTTGAACACCGCGCCCACCGACATCACGGTGGCGGCGGCAGGCCGCG
ACATCGTGCATCTGAACGCGACCATCGCTGGCCCCGGCAACACCGAGATCAGTGCCGGCC
GCCAGCTGCGCCAGGAGGATGCGGGCAGCATCGTCAGCCTCGGTGGCATCGTGCAGGGCG
ACACCCGTCCCGGCGCCAGCATCGCGCTGACGGCCGGCAACCAGCAGATCGACTTCGCGG
CCCTGCGTGCCCGTTATCTGGACCCAGTCAACCTTGCCGATCCCGCGCAATCGCTTGCAT
CGCAGCCGGGCAAGGCAGTCAAGGTCTACAACCAGGAGCTGAAGCAGTGGCTGCAGCAGC
GCTTCGGCGTGGCTGCCGACGGCGACGGGGCGCTGGCCGCGCTCGATGCGCTGCCGCAGG
AACAGCAGCGCATCTTCCTGCGCCAGGTCTATTACGCCGAGCTGCGCGAAGGTGGAAGGG
AATATACCGATGCAGAAGGGCCCCGCTTCGGCTCCTACCTGCGTGGGCGCGAAGCCATCG
CCACGCTGATGCCGGACAGGAATGCGGCCGGTGCGACGATCGACCGTACCGGCGATATCC
TGATGTACGGCGGCTCCGGCGTGCGTACCGAAGCCGGCGGCAACATCGAGCTGATGGCAC
CGGGTGGGCAGATCGTGATCGGTGTGCAGGGCGTGGTGCCACCTGCCAGCGCCGGCCTTG
TCACTCAGGGGCAGGGCGATATCCGCCTGTTCAGCCAGGACAGCGTGCTGCTGGGCCTGT
CGCGGGTGATGACCACGTTCGGCGGCGACATCCTGGCGTGGTCGGAGCAGGGTGACATCA
ATGCCGGTCGCGGTTCGCAGACGACGCTGCTGTACACGCCACCGCGTCGCGTCTATGACG
GCTGGGGCAATGTGATCCTGTCGCCGCAGGCTCCCGCCAGTGGCGCAGGCATCGCGACCT
TGAACCCCATCGCCGAAGTACGACCGGGCGACGTCGACCTGGTCGCGCCGCTGGGCACCA
TCGACGCGGGCGAGGCCGGTATCCGCGTCTCGGGCAACATCAACCTGGCGGCGCTGCAGG
TGCTCAATGCCGCCAACATCCAGGTACAGGGCGAGAGCAAGGGCCTGCCGGTGCTGGCAT
CGGTGAACGTCAATGCGCTGGCCTCGGCCAGTGCGGCAGCCAACAGCGCCAGCCAGGCTG
CACAGGATGTGATGCGCAAGAGCCAGGACGAGGCACGGCGCAACCAGCCGTCGGTGATCA
GCGTGCAGATCCTCGGCTTCGGCAGTGGCACCAGCACCATCAATCCGCCGGCGCGTGGCA
ACACTGCCAACAGCGGCTATGACGCCAACAGTGCCTTCCAGTTCCCGCAGGCAAGTCGCG
ACGAGGGCACGCAGCGCCGGTAGGTGCCGTCCTTGGTCGGCACACGTTGCTGCCCACCAA
GGTCGGCAGTAGATCCACGCCATGCGTGGATGCGACCGGGCCGAAAGAACGAACAGCATC
AGGCCAGCCGCCACGGAACGGCAGCGGCCCCAGCCAGGACGGCACGGAGGGCAGGGAGCG
GCCATCAGCGGTGAGGATCACCGACACGGCGCCGCCGGGTGCAGGAGAGCACCCGGCGGC
AGGCTCGGCAGTAGATCCGCGCCATGCGTGGATGGCTGGGCCAGCCTCAGTGCCGACCAA
CGGTCGGCACCCACCAGGGCAGGCCGGGCAGTAGAAGCCGCTCGGCAGTAGATCCACGCC
ATGCGTGGATGGCTGGGCCAGCCTCAGTGCCGACCAAGGTCGGCACCCACCAAAGCAGGC
CGGGCAGTAGAAGCCGCTCGGCAGTAGATCCACGCCATGCGTGGATGGCTGGGCCAGCCT
CAGTGCCGACCAAGGTCGGCACCCACCAAAGCAGGCCGGGCAGTA
>contig00022 len=68233 cov=33.6 corr=0 origname=NODE_22_length_68233_cov_33.578330_pilon sw=shovill-spades/1.0.4 date=20220914
GTCGGAGTGCGGGGTGTCAGCCGCATGGATGCGGCTGCCAAGCTTACAGGGACGTACTTG
CAGCGTCCCCGCACTCCGACACCGCCCCGCCAGCCCACGGAATGCATGCTGTTGCCGCTG
CTTCGGCTTTTGCCGTTGACGTTGATTGCACCAGGTGCAGGGCTGCAAGCCCTGCCGCAA
CACACTTACCGCACCTGCTCCTGCTTGCGCACGATCGCCATCGCGATCTCCAGCGACTGC
TCGTAATTCAACCGCGGGTCCACCGTTGAGCGATACGCACGCTCCAGGTCACGCTCGGTC
AGTTCGCGCGCACCACCGGTGCATTCGGTCACGTCCTCGCCGGTCAGCTCCAGGTGCACG
CCACCCAGGCGCGTGCCCGCGGCCGCATGCAGATCAAACGACATCTCCACTTCGCCACGC
ACATTGTCGAAGCGACGCGTCTTGAAGCCATTGGCAGTGCTTTCGGTGTTGCCATGCATC
GCATCGCACACCCACAGCACGCGGCGGCCATCACGCTTGACGGCATCCAGCAGCGGCGGC
AGCTTCTCGGCGATCTGCGCCGCACCCATGCGGTGGATGAAGCTCAGTCGACCCGGTTCG
TCGTGCGGGTTGAGCACATCGATCAGGCGCAGCAGCTGGTCCGGCGTCACCGACGGGCCG
ACCTTGATCGCAATCGGATTGCGCACGCCACGCAGGTATTCCACGTGCGCGCCATCGAGC
GCAGCCGTGCGCATGCCGATCCACGGGTAATGCGTGCTCAGGTTCAACCAGCCCTGCTGG
CGCGGCACCTGGCGGGTCAGCGCCTGCTCGTAGGGCAGCAGCAGTGCTTCATGCGAGGTG
TAGAAGTCGATGCGATTGAGGTTGTGCACGCGGGCCCCGGCCAGGGTCTCCATGAAGTGC
ACCGCATCGCCGATCGAGGCCACCATCTTCTGGTACTCGGCCGCCAGCGGCGAGTGGCTT
ACCCACTCCAGGTTCCAGTATTCGGGGTGGTGCAGGTCGGCGAAACCACCGTCGATCAGC
GCACGCACGAAGTTCATCGTCATCGCCGAATGCGCGTGGGCCTGCAGCATCCGCTTCGGG
TCCGGCAGACGCGCTGCTTCAGTGAAAGCGGGGGCGTTGATCACATCGCCGCGGTAGCTC
GGCAGGGTCACGCCGTCGCGGGTCTCGGTATCGGCCGAACGCGGCTTGGCGTACTGGCCG
GCGAAGCGGCCGACGCGGATCACCGGCTGGCGCAGGCCGTGCACCAGCACCAGGCTCATC
TGCAACAGTACCTTCAGCCGGTTGGAGATGGTGCCCGATTCGCAGTCGCTGAAGTTCTCG
GCGCAGTCGCCGCCCTGCAGCAGGAAGCGCTTGCCTTCCTGGGCCTCGGCCAGCTGCTGC
TTCAGCGCCAGGATCTCCCAGGAGGTGACCAGCGGTGGCAGCCGCTTAAGCTCGTGCAGG
GCCGCCTCCAGGGCTACCGGGTCGGGATAGGTCGGCATCTGCAGCGCGGTCTTGCCCCGC
CAGCTCTCCGGCGACCAGGCAGCGCCGGCGGCGGTCGCGGCGGGATCGGGCACGGGCGGA
ACGGCGGACAGGCTCATTGCAGACTTCCGGGATGGGGGGGCGGTCATGGTCGCAGAGCCG
GCCGCTGACGCAAAGGGCCGGTCCGGCCTACCGGCTCGCCTGAACGGCAGAGAAAGGCCG
ACGCCAGCGGCCAGATCCTGCATGGTCAGCCGCCCGGGACAGGCGCATGATTTGTTACGA
AGTAACACTTCAATGTCATGGACCGGCCCCTTCCACATCCAGCCGCCACCTCTCCCACCA
TGAAGCCCTCGCCCCTCGCTACCGGCATCACCTTCGCCCTGGCCCTGGCCAGCCTGCCCG
CCTTCGCCTCGGCAGCCGACGCCCCCGCTTCGTCCGTCAAGGATCTGGATGCGGTCACCG
TCCACGCCCAGCTCGACCAGGCCCGCAACACGCTGTCGCCGGACATCGGCAGCAGCCAGT
ACCAGATCACCGCCGAGGACATCCAGAAGCAGCCGCTGGGTGCCTCCGCGCCACTCAGCC
AGGTACTGCTGCAGGCCCCTGGCGTGGTCCAGGACTCCTATGGCGGCGTGCATGTGCGTG
GCGACCACGCCAACCTGCAGTACCGCATCAACGGCGTGCTGCTGCCCGAATCGATCTCCG
GCTTCGGCCAGACCCTGGACGCGCGCACCATCAAGAGCATCCGCCTGATGGACGGCGCAC
TGCCGGCGCAGTTCGGCGAGCGCACCGCAGCGGTGGTCGACATCACCACCCGCAACGGTG
CCGAGCTGGGCAATGGCGGCAGCGCGGGGCTGACCACCGGCTCGTTCGGCAAGATCAATC
CGAACGCCTCCTGGTGGGGCAACCAGGGGCGCTGGAGCTGGTTCCTGACCGGCAACTACG
ACCAGCATGAGGTCGGCCTGGAGAACCCCACCAACTCACGCAAGCCGCCGCACGACGATA
CTCACCAGGGAAAGGCCTTCGCCGACCTCACCTACCTGGTCAACGACAACACCCGCCTGA
GTGTGTTCGCCGGTTTCGCCAACAACCGCTTCCAGATCCCGGTCAACCCGGGCCAGACGC
CAAAGTTCGGATATCTGGACACCACCACCTTCGACTCCAGCCAGCTGGATGAGACCCAGC
GCGAGACCACCCGCTTCGGCATGCTGGTGCTGCAGGGCACGCTGGGCAGCACCGCGTACC
AGCTATCGGCCGGACAGCGCTACAGCGACGTGGCGTTCAACCCGGACGTGGTGGGCGACC
TGGTGTTCAGCGGCGTCGCCTCGCAGGTCCAGCGCAGCAACCGCGCCAACACCCTGCAGG
CCGACTTCTCAACGCCGTTGGGCAACGACCACACGCTGCGCTATGGCCTGTACGGCAATT
ACGAGAACGCGCGGGCCAGCAGCAACAGCTGGGTGTTCCCGGTTGATGACGGCGGCCAGC
AGTCCGGCACGACACCGCTGTTGATCCCCGACCGCAGCGCGTTCCACGCCAGTACGCTGG
CACTGTACGCGCAGGACGAGTGGAAGATCGGCGACGACTGGACCGTGAACTACGGCCTGC
GTGGCGACCGCTACAAGGCCTTCGGCCGCACCGAAGGCCAGCTCAGCCCGCGCGTGGGCG
TGGTCTGGAATGCCAGCGACAGCACCACCATGCACGCCGGCTATTCGCGCTACTTCACGC
CACCGGCCAGCGAGTTGATTGCCAGCAGCGACATCGCGCTGTACGACGGCACCACCAACC
AGCAGCCCAGCGGCGGCAACAACACGCCGCTGGCCGAGCGCAGCGACTACTACGACATCG
GCGTCTCGCAGCAACTGGGCGAGCACCTGACCCTGGGCCTGGACGCGTATGACCGACGCG
TCGCACGCCTGCAGGACGAAGGCCAGTTCGGCGCTGCCTACATCTATTCGACCTTCAACT
ACCGCCGTGGCCACATCCGTGGCCTGGAGTTCAGTGCCGACTACAGCAACGGTCCGTTCA
GTGCCTACTTCAACGCCGCGCTGAACAAGGCCATCGGTACCGACGTCATCACCGGCCAGT
ACAACCTCGATCCGGAAGCGCTGGCCTATGTGGCCAACCACTGGATCCACCTCGACCACG
ACCAGAAGCTGACATCATCGGGTGGTCTCAGCTACGCCTTCGCCGGACACAACCGGATCG
GTGCCAACTACGTGTTCGGCAGCGGCCTGCGTTCGGACATCGAAGGCGTACCCAACGGCG
GCGAGCTGCCGTCGTACCTGCAGGTGAACCTCAGCGCCGGGCACGACTTCAATGCCGACA
GCGGCCATCCATTGCACGTCCAACTGGCCGTCATCAACGCACTGGATCGCAGCTACCAGC
TGCGCGACGGTGGCGGTGTCGGCGTCTTCGCCCCGCAGTGGGGACCGCGCCGAGGTGCTT
ACCTGAGCCTGCAGCAGGACTTCTGAGGTAGTGCCGGCCGCTGGCCGGCATCCTCACGGT
GTGCCGGCCAGCGGCCGGCACTACCCTGCGTCAACGATTGGGGTCAGAGCCCTTTGCGAT
GCCAAGGGACCCGACCCCGTTTCGCTTTCAGCGCTTGACCTTGCCCAGCGACACCACGAG
CGCCCACAACGCCAGCAGCACGAACCACGCGCCCGACCACATCGGCATGGTCAGGCCCAG
GAAGGTCCAGTCGATGTTGCCGCAGTTGCCGGTACCGGTCAGTACCGTGCGGAATACTTC
CAGCGGCCCCATGGTCTCGCTCAGGAACGCCAGCGGCGGGCCACAGGTGGAACCCATTTC
CGGGGGCAGCATCTGCACGTAGACGTGGCGCGCGGCGATGCCGGCCCCCACTGCGGCGGC
AATGAACGCCAGCACGCCATAGGTCGCGCGTCCCGGGCGGTTGGAGGGCCCGTGCAGCGC
ACCGATCAGGAACAGCAGGCCGAGCGCGGCAAAGGCCAGACGCTGGAAGATGCACAGCGG
ACACGGCTCCAGGCCCATCTTCAACTGCAGGAAGATCGCGTAGCCAAGCAGGCCCGCGCA
GATCAGGAAGCCCAGCAAGAACTGGGCGCGGAAGGGCCAGCGCAGTGGATTCATCGTCAA
CGCTCAAATGGATCAGGCGCCAAGCGTAACCGAGAGTGCGTGCCATTCGAACCGCCACAG
GTGACGCCTGTCGGAACGGTGCGGGTCAGATCCCAGTGCGAATGCAAAGGGCTCTGGCCT
GCGGTGCTGCCTGCCCGGGGTCAGGGCCCTTTCCTGCGGAAAGGGATCCGAGCCCTGGAA
ACGCAAAAGCCCGGCAGAGGCCGGGCTTTCGCTGTGTCGCGTTGGAGCGGTCCGATTACT
CGGCCACTTCCTCGGCCACGACCGGACGGTCAACCAGCTCGACGTAGGCCATCGGCGCGT
TGTCGCCGGCGCGGAAGCCGCACTTCAGCAGGCGCAGGTAGCCGCCCGGACGGTTCGCGT
AGCGCGGGCCCAGGATGGTGAACAGGTTGCCCACGGCTTCGTTGTCGCGCAGGCGGGCGA
AGGCCAGACGGCGGTTGGCGACGGAGTCGACCTTGGCCAGGGTGATCAGCGGCTCGGCAA
CGCGGCGCAGTTCCTTGGCCTTCGGCAGGGTGGTCTTGATCAGCTCGTGCTTGAACAGCG
AGGCGGCCATGTTCTTGAACATCGCTTCGCGGTGGGCGCTGGTGCGGCTGAACTTACGGC
CAGACTTCTGGTGACGCATGGTGATATTCCTTGGTTAATGATGTGGCTGTGTGGATCGTT
GTCGCCATCCTGGCGTTGCTGCGCGGACTGCGGATGGTCCTGGCCGCCCGTCCTGGACGA
CCTGCCGCGCGAACCTGCGGTTCGTCATGGCATGGTGTGTTGCGTTGAAGGCCCCACCGC
GAACGGTGGAGCCTTCAGGCATTACCGATCTCAGCCCAGCATGCCGTGGCTGGCGACACC
GGCCGGCGGCCAGTTCTCCAGCTTCATGCCGAGCGACAGGCCGCGCTGAGCCAGCACTTC
CTTGATCTCGGTGAGCGACTTCTTGCCCAGGTTCGGGGTCTTCAGCAGCTCCACTTCGGT
CTTCTGGATCAGATCGCCGATGTAGTAGATGCTTTCAGCCTTCAGGCAGTTGGCCGAACG
CACGGTCAGCTCCAGATCGTCGATCGGGCGCAGCAGCACCGGATCCACGCCGTTGTTTGC
CGGCTTGGCCGCACCGCGGTCGCGGTGGGTGAAGTCACCGAACACCGACAGCTGGTCGCT
GAGGATGTCGGCGGCGGTGCGCACGGCTTCCTCGGCGTCGATGGTGCCGTTGGTCTCGAT
ATCGATGACCAGCTTGTCCAGGTCGGTACGCTGTTCGACGCGGGCCGCTTCCACGGCATA
GGCGACGCGGCGGACCGGCGAGAACGAGGCATCCAGGACCAGGCGGCCGATGGCACGGGT
TTCTTCGTCCGGACGACGACGCGCGGCAGCCGGCTGGTAGCCGAAACCACGTTCGATCTT
CAGACGCATGTTGATTGCCGTGTCCTTGGTCAGGTGGCAGATCACATGGTCGCCGTTCAG
GATCTCCACATTGTGGTCGACCTTGATGTCGGCAGCGGTGACAACGCCCGGGCCCTGCTT
GGACAGGGACAGGGTGGCGCTGTCGCCGGAGTGCATACGGATGGCCACGTCCTTGAGGTT
CAGCAGGACTTCGAGCACGTCCTCCTGCAGACCTTCGACCGTGGTGTACTCATGCAACAC
GCCGTCGATTTCGACTTCCGTGATGGCGAAGCCCGGGATGGACGACAGCAGCACGCGACG
CAGGGCATTACCCAGCGTATGCCCGTAACCCCGCTCCAAAGGTTCGATAACGACCTTTGC
ACGGGTGTCGGTAAGGCGTTCGATCTGCGGACCGCGAGGACGCAGAACCTGGTTGGCGGT
AACCGTCATGTTGCGGGTTCTCCTAGTGAACCCCCGGCCGTCGCCGGGGGCTCTCCAATG
TGAATTACTTCGAATACAGCTCGACGATCAGCGCTTCGTTGATGTCCGCAGGCAGATCCG
AACGATCCGGAACAGCCTTGAAGATGCCGGTGAACTTGCCGGAATCCACTTCAACCCACG
ACGGGCTCAGGTCATGCTGGGCGGCGACGGTCAGGGCTTCCTGGACGCGCAGCTGCTTGG
CAGCCTTTTCAGACAGAGCGATGGCGTCGCCAGCCTTGACCTGGTACGAAGCCAGGTTGA
CCGACTTGCCATTCACGGTGACGCCGCGGTGCGACACCAGCTGACGGGCAGCCGGACGGG
TCACGGCGAAGCCCATGCGGTAGACGACGTTGTCCAGGCGGGTTTCCAGCAGCTGCAGCA
GGTTCTCGCCGGTGTTGCCCTTCTTGGTCGAGGCCTTCTTGTAGTAGTTGCGGAACTGAC
GCTCCAGCAGGCCGTAGATACGCTTGACCTTCTGCTTTTCACGCAGCTGGGTGGCGTAGT
CGGACAGCTTGCCCTTGCGGGCAGTGGCGCCGTGCTGGCCGGGCTTCTGCTCCAGCTTGC
ACTTCGAGTCCAGCGCACGCGCCGGGCTCTTCAGGGACAGGTCGGCGCCTTCGCGACGGG
CGAGCTTACAGGTAGGACCGATATAACGAGCCATTTCTTATCGCTCCCTTTAGACGCGAC
GCTTCTTCGGCGGACGGCACCCGTTGTGCGGGATAGGCGTCACGTCGATGATGTTGGTGA
TCTTGTAGCCGACGTTGTTCAACGAACGCACGGCCGACTCACGGCCCGGACCCGGGCCCT
TGATGCGGACTTCCAGCGACTTCACGCCGTAGTCCAGCGCAGCACGACCGGCCTTTTCAG
CGGCCACCTGGGCAGCGAACGGGGTCGACTTGCGCGAACCGCGGAAGCCAGCGCCACCGG
AGGTCGCCCACGACAGAGCGTTGCCCTGGCGGTCGGTGATGGTGACGATGGTGTTGTTGA
ACGAAGCGTGGACGTGGGCAACGCCGTCGGTGACGACGCGCTTGATCTTCTTCTTGGTCT
TAGCAGCGGGCTTAGCCATTTCTCAGTCCCTTACTTCTTGATCGCCTTGCGCGGACCCTT
GCGGGTGCGGGCGTTGGTACGGGTGCGCTGGCCACGCAGCGGGAGGCCACGACGGTGACG
CAGGCCGCGGTAGCAGCCCAGGTCCATCAGGCGCTTGATCGCGATGCCGATCTCACGGCG
CAGATCGCCTTCCACGATGTACTTGCCGACTTCGGCGCGCAGGCGCTCGATTTCCGGCTC
CGACAGATCGCGGATCTTGGTGGTCGAAGCAACGCCTGCGACTTCGCAGACCTTCTTCGA
ACGGGTACGGCCGATGCCGTAAATGCTTTGCAACCCGACCCAGACATGCTTCTGGGCTGG
CAGGTTGACGCCTGCAATACGCGCCATGACGCGGTTCTCCAGCTGAGTGATGGCCGACAG
CGCGCCTCGGGCACGCCAATCCGGCAGGATGGATCAAAAAAGTGAACTAGCGATACTAAC
AAGGTTCCGGTTTACATGGAAGCCCGTGAAACCATTGGTTTCATGAACCCGGCCTGGGGA
GTGTGCCCAGGCTCCGGCGCCGGATGGGGTTGGACCTGGGGTTTCCCCCGGGGCCGCCCG
CGCTACTCCAGCGCGGGACCACCTCATCACACCCCCACCCGGAACCGCTGCGGGGGCCGC
CCTTCGTTTGTGTGGCCGGAGTCCGCGAAGCGGAGGGACCATCACGTCAGGAAGACGAAA
GTATAACAGGCCAATCAGCCGCGGGCAAAACCGCCGCGGTTGCCGCCCTTCAGGTTGGCC
TTCTTCAGCAGGCTCTCGTACTGGTGGGACATCAGGTGCGCCTGCACCTGGGCGATGAAG
TCCATCACCACCACCACCACGATCAGCAGCGAAGTACCACCGAAGTAGAACGAGGCGTTC
AGCTGCGTGCGCATCAGTTCCGGCAGCAGGCAGACGATCACCAGGTAGGCCGAGCCGGCT
GCGGTCAGGCGGGTCAGCACGCCGTCGATGTAATCGGCGGTGGCCTTGCCCGGACGGATG
CCCGGAATCAGCGCGCCCGACTTCTTCAGGTTGTCGGCGGTTTCCTGCGAGTTGAACACC
AGCGCGGTATAGAAGAACGCGAAACCGGTGATCAGCGCAGCGAACACGATCATGTGCAGC
GGCTCGCCCGGGCCGAGGGCATTGGCGACCTTCTGCAGGACCTGGCCGAAGCTGCTCTGG
TTGGCAGCCTGGCCGGACCACATGGCCAGGGTGGCCGGGAAGGCCAGCAGGCTCGAGGCG
AAGATCGCCGGGATGACGCCGGCCATGTTGAGCTTCAGCGGCAGGAACGAGGTCTGGTTC
ATGTACGCGTTGCGACCGCCCTGGCGGCGCGCGTAGTTGACCGTGATCCGGCGCTGGCCA
CGCTCGACGAACACCACGAAGAAGGTGAAGGCGAGCACGACGATGGCGATCAGCAGCAGC
TGGATGAACTGGATGTTGCCGTCGCGGTAGGCGTCGAAGGTGTGGATGATCGCACCCGGC
AGGCCTGCGACGATACCGGCGAAGATGATCAGCGACACGCCGTTGCCGATGCCGCGCTCG
GTGACCTGCTCACCGACCCACATCAGGAACATGGTGCCGGCGGTCAGCGCGACCACGGCG
GTGAGCACGAAGCCCATGCCCGGCGCGTACACGACCGGAGCGCCCGACGGCGAGACCTGG
CCCTGCAGGGCCAGCGCGATCGAGCCGCCCTGCACCACTGCCAGCAGCACGGCGCCGATG
CGCGAATACTGGGTGATCTTGCGGCGGCCGGACTCACCTTCCTTCTGCATCGCCTTCAGG
GCGGGGAAGATGTGCACGGCCAGCTGCATCACGATCGATGCCGAGATGTACGGCATCACG
TTCAGCGCGAAGATGCTGAAACGGTGCAGGGCGCCGCCCGAGAACATGTTGAACATGTCC
ACGATGCCGCCGCCCTGCTGTTGCATCATGGCAAGCATGGCATCGGGATTGACGCCCGGC
ACCGGCACGTAGCAGCCGATGCGATAGACGATCAAAGCCCCGACGACGAACAGCAAACGT
TGGCGAAGTTCAGTGAACTTGCCCATTCCGCCCGCGAGGTTACCGATGCCAGCTTGCGCC
ATGATTTTCTTACTCCGTTACGCTGCCGCCGGCAGCTTCGATCGCGGCCTTGGCACCCGC
CGTGGCAGCAATACCCTTCAGGGTGAACGCCTTGGTCACTTCGCCCTTGACGACGACCTT
GGCCTTCTTGGCAGTGCTCGGGACCAGCTTGGCAGCACGCAGGGCGGCGAAGTCGATCTC
ACCGGCCGGCAGCTTGTCCAGCGCGTACAGCAGCACTTCAGCGGTGTCCTTGGCGATCGG
CGAACGGAAGCCGATCTTCGGCAGACGACGCTGCATGGGGGTCTGGCCGCCTTCGAAGCC
AGCCTTGATCTTGCCGCCACCCTTGCGGGCGAACGAACCCTTGTGGCCGCGGCCGGCAGT
CTTGCCCAGGCCCGAGCCGATACCGCGACCGACGCGGGTACGCTCGGTGCGGGCGCCCGG
TGCCGGGCTCAGTTCATTGAGACGCAGAGTCATGGTCGATTACTCCTCAACCTGGACGAG
GTACTGAACCTTGTTGATCAGGCCGCGCACCTGCGGGCTGTCCTTCAGTTCACGCACATC
GTTGAGCTTGTTCAGGCCCAGGGCACGCACCGACAGGCGGTGACGCGACTGGGTGCCACG
CAGGCCACGCACCAGGCGGACCTTGACAGTCTTGTTGGACTCATTAGCCATGGTTGAGTT
CCTCCACCTTCTTGCCGCGCTTGGCCGCGATGCGGGCCGGCGACTGCGCAGCAGACAGGC
CCTTCACGGTGGCACGCACCAGGTTGATCGGGTTGCGCGAACCGGTGGCCTTGGCCAGCA
CGTTCTTCACGCCAACCGCTTCCAGCACGGCGCGCATGGCACCGCCGGCGATGACGCCGG
TACCTTCCGAAGCCGGCTGCATGAACACGCGGGCTGCGCCGTGACCATCCTTGATGGTGT
GCCACAGGGTGCCGTTGTTCAGGTCAACGCTGACCAGGTTCTTGCGGGCCTGTTCCATCG
ACTTCTGGATGGCGACCGGCACTTCGCGGGCCTTGCCATAACCGAAACCGACCTTGCCTT
CGCCGTCGCCGACAACGGTCAGGGCGGTGAAGGTGAACTGGCGGCCACCCTTGACGGTCT
TGCTGACGCGGTTGACCGCGACCAGCTTTTCGATCATGCCGTCGTCGATCTTCTCTTCGC
GGTTACGGTCGCGATCGCGACCCCGCTGCTGACGCTCTTCTGCCATGTTGATTCCTTGGT
TGTTTGGGTATGTACGGCTCGAAGCCGCTTATGGTTGTGGCGTGACGCGGCGTTCCGGTG
GGCCGCTGCAGAAGAGCGGCGCCGTCCAGCCTCACTCAGGCTGGCGAGCAGGCAGGCAGG
AGGCCAATGGCCCCCTGCCCTTGTCCCTTAGAACTGCAGGCCGGCTTCGCGGGCCGCTTC
TGCCAGGGCCTTGATGCGGCCGTGGTAGCGGTAGCCCGAACGATCGAAGGCAACCTTCTC
GACGCCGGCGGCCTTGGCGCGCTCGGCGACGATGCGGCCAACCTTGGCGGCGGCATCGGC
GTTCTTGCCGTTCTTCAGGCCTTCCATGACGTCGGTCTGGGTGGTGTTGGCGGCAGCCAG
CACCTTGGAACCGTCGGCGGTGAAGACCTGGGCGTACAGGTGCTGACCGGTGCGCAGCAC
CGACAGGCGGGCGACGCCGAGCTCACGGATGTGGGCGCGGGTCGACTTGGCGCGACGCAG
GCGGGCGATGTTCTTGTTCATTTTGATTATTCCTTGAAAGCTGAAGGAAGAGCTTTTCCC
TGAGAAGTCCGCACAGGGATGTGCGGGCTCTTGCGAGGGACTCGCGCTTATGCCTTCTTG
GCTTCCTTACGGATGATGACTTCGTCGGAGTACTTCACGCCCTTGCCCTTGTACGGCTCC
GGCTTGCGGAACGCACGGATCTTGGCGGCAACTTCACCGACGACCTGCTTGTCAGCGCCC
TGGACCAGGATCTCGGTCTGGGTCGGGGTCGACAGGGTGATGCCTTCCGGCGCCACGAAC
ACGACCGGATGCGAGAAGCCCAGCGACAGGCTCAGGTCCTTGCCCTGCATGGCAGCGCGG
TAACCCACGCCGACCAGCTCCAGCTTGCGCTCGAAGCCTTCGGACACGCCCTTGACCATG
TTGGACAGGATCGCACGCACGGTACCGGTCAGTGCGACCAGGTCGGCGTTCTCGGTGCTC
AGGGTGGCAACGCCGTTGTCGACGTTGATGGCAATACCGGCCGGCTTGGCCAGCGACAGG
GTGCCCTTCGGGCCCTTGGCGGTGACGCTGTCCGACTGGACGTTCAGTTCAACCTTACCC
AGGTCGATCGGCTTCTTGGCTACGCGGGACATAGTTCTACTCCTTTCGCCTTAGGCCACG
AAGCACAGGACTTCGCCGCCGACGCCCAGCTGGCGCGCCTGCGCATCAGTCATGATGCCC
TTGGAGGTGGAAATGATGGAGATACCCAGGCCGTTCATGACCTTCGGCAGCTCGCTCTTG
CCGCGGTACTGGCGCAGGCCCGAACGCGAGAAGCGCTTCAGGGTCGCGATGACCGGCTTG
CCTTCGAAATACTTCAGCACGATTTCCAGCTCGGACTTGTTGTTTTCCAGCTGGGTCACG
CGCAGGTCGGTGATGTAACCCTCGTCCTTCAGGACCTGGGCGATCGCAACCTTGATCTTG
GACGACGGGGCTTTCACCGTCTGCTTGCCAACCGCGGCCGCATTCTTGATGCGGACCAGC
AGGTCGGCGATGGGATCAGTCATGCTCATATGAGTACCTTTGAGTGCACCGATATCCGCT
TTCGCGAAAATCTGTTGTCTCCTGGAAACGGGCCAGGTCCCTTGTTGCAGTGGGCCGGAA
GCCCACTCCTACAACCCCGTCTGCACAGGGCAAGACGCGGGAGTATACGCCAAAAGAGCC
CGGCTTGCGCCGGGCTCTTCGGTTTTTTTGCGTCGGGAAGGCTGAATGCCTCCCCTGCCC
GGTTCAGGAACCCCCGAAGGGGCTCCTGATCGCAGGGCCGGCTGGGATCACCAGCTGGCC
TTGCGCAGACCCGGGACGTCGCCACGCATGGTGGCTTCGCGCAGCTTGTTACGGCCCAGG
CCGAACTTGCTGTAGACGCCACGCGGACGACCCGACAGCTCGCAACGGTTGCGCTGGCGG
CTCGGCGACGAATCGCGCGGCAGCTTGGCCAGCTTGGTTGCGGCGTCGATCTTCTCTTCG
TAGGTCGCGTCCACGGAGGACACGATCTTCTTCAGAGCTGCACGCTTTTCAGCGTACTTC
TTTGCCAGCTTTTCCCGCTTGATGTCGCGGTTGACCATGGAGGTCTTTGCCATTTCGGTT
TCCTCGACAGATCAGTTACGGAACGGGAACTTGAACGCTGCCAGCAGCGCCTTCGCTTCC
GCGTCGGTCTTCGCAGTGGTGGTGATGGCGATATCCATACCGCGGATCGCGTCGACGGCG
TCGAAGTCGATTTCCGGGAAGATGATCTGCTCCTTCACACCCATGTTGAAGTTGCCGCGG
CCGTCGAAGGAACGACCGGAAACACCACGGAAGTCGCGCACGCGCGGCAGCGAGATGTTG
ATCAGGCGATCCAGGAACTCGTACATCTTGTGGCGACGCAGCGTGGTCTTGCAGCCGATC
GGCCAACCATCGCGGATCTTGAACGACGCAACCGACACACGCGACTTGGTGACAACCGGC
TTCTGGCCGGAAATCTTGGTCATGTCGCCGACGGCGTTTTCCAGGATCTTCTTGTTGGTG
GCCGCTTCGCCGACACCCATGTTCAGGGTGACCTTGACCAGCTTCGGCACTTCCATCGGA
TTGGTGTAGCCGAACTGCTTCATCAGCGCCGGCACCACTTCGTCCTTGTAGAACTTTTCG
AGACGGGAACTCATCTTCTCATTCCTCAGGCGTCGAGCGCCTCACCGCTGGAGCGGAACA
CACGCAGTTTGCGTCCATCCTCCAGCACCTTGAAGCCAACGCGTTCGCCCTTGCCCGAAG
CCGGGTTCAGAACATTCACGTTGGAGATATGGATCGAAGCTTCGCGCTCGACCACGCCGC
CGGCAACACCTGCCTGCGGGTTCGGCTTGGTGTGGCGCTTGACGATGTTCACGTTGGCGA
CGACCACACGGTCGCCGTCGACGCGGACGACTTCGCCCTGCTTGCCCTTGTCCTTGCCAG
CGTTGACGACAACCTGGTCGCCCTTCTTGATACGGTTAGCCATGATTATCTCCTGTCGCT
CACAGCACTTCGGGAGCGAGCGAGACGATCTTCATGAACTTCTCCGAACGAAGTTCACGG
GTCACCGGCCCGAAGATACGGGTACCGATCGGCTCCTGCTTGCTGTTCAGCAGAACGGCA
GCGTTGCCGTCGAAGCGGATCAGCGAGCCGTCGGCGCGACGCACACCCTTGCGGGTACGC
ACCACGACGGCGTCATACACTTCACCCTTCTTGACCTTGCCGCGCGGAATCGCATCCTTC
ACGGTGACCTTGATGATGTCGCCGATGCCGGCGTAACGGCGCTTGGAACCACCCAGCACC
TTGAAGCACATCACCTGCTTGGCACCCGAATTGTCCGCGACGTCAAGGTAGCTCTGCATC
TGGATCATGATTCAGCTCCTTATTCAGCCGCGCGCGTGATGACTTCCACCACGCGCCAGT
TCTTGGTCTTGGACATCGGAGCAATCTCGGTCACGCGGACGACATCGCCTTCCTTGCAGG
CGTTGTCGGCATCGTGGGCGTGCAGCTTCGTCGAGCGCTTGATGTACTTGCCGTACAGCG
CGTGCTTGACCTGACGCTCAACCAGGACGGTAACCGTCTTGTCCATCTTGTTGCTGACGA
CACGGCCTTCGACCGTGCGCAGCGTCTTCTTTTCAGTATTGTCGCTCATAGCGGCCATCC
TTACTTCGTGCTGCCGAGCAGGGTCTTGACGCGAGCAATCTCGCGACGGACCCGGCGAAT
GTCGTGGGTCTTCGGCAGCTGGCCGGTGACCTGCTGCATACGGACAGAGAACTGTTCCTT
ACGCAGGTCGATCAGGTGGGCCTTGAGTTCGTCAGCCGACTTTTCACGGAGAGTTTTGAT
ATCCATCAGCGCACCGTACGGGTCACGAAAGTGGTGGTGACCGAGAGCTTGGCGGCGGCC
AGGCGGAACGCCTCGCGAGCCACTTCCTCGGAAACACCCTCGATTTCATAGATCATGCGG
CCGGGCTGGATCTGGGCCACCCAGTATTCCACGTTACCCTTACCAGAACCCATTCGGACT
TCGATGGGCTTCTTGGTGATGGGCTTGTCGGGGAACACGCGGATCCACATCTTGCCGCCG
CGCTTGACGTAGCGGCTGATCGAGCGGCGGGCCGCTTCGATCTGACGCGCGGTCAGCTGA
CCGTGTGCGGTTGCCTTCAGGCCGTATTCGCCGAAGCTGACAGCGTTGGCGCTCCAGCTC
AGGCCATCGTTACGGCCCTTGTGTACCTTGCGGTACTTGGTTCGCTTGGGTTGCAACATT
GTCGTTACCTCGCTTCACGGGCCGGGCGCTGACGGTCACCACGGTCGCCGCGATCGTGAC
GATCGTTGCGCGACGGGGTGTCGTCCTGCTTTTCCTGGCCAACCTGGGAGAAATCGAAGA
CCTCGCCCTTGTAGATCCAGACCTTGATGCCGATGATGCCGTAGGTCGTCTTGGCTTCAG
CGAAGCCATAGTCGATGTCGGCACGCAGGGTGTGCAGCGGCACGCGGCCTTCGCGGTACC
ACTCCGAACGGGCGATTTCTGCACCGTTGAGGCGGCCACCCACGTTGACCTTGATGCCCA
GGGCACCCAGGCGCATCGCGTTGCCGACCGAGCGCTTCATTGCGCGGCGGAACATGATGC
GACGCTCCAGCTGCTGGGCGATCGACTCGGCAACGAGCTGCGCGTCCAGTTCCGGCTTGC
GCACTTCGGTGACGTTGATGTGCGCCGGGACGCCCATCATCTCGCTCACTTCCTTGCGCA
GCTTCTCGATGTCCTCACCGCGCTTGCCGATCACCACGCCCGGACGGGCGGTGTGGATCG
TCACGCGAGCGGTCTTGGCCGGACGCTCGATCAGGATCTTGCTGATGCCGGCCTGAGCCA
GCTTCTTGCGCAGCATTTCGCGCACTTTCAGGTCGGCTGCCAGGTAACCAGCGAACTCGG
CCTTGTTGGCGTACCACTTGGAGTTCCAGTCCTTGGAAATGCCGAGGCGGATACCAATCG
GATGAACTTTATGACCCATGGTCTTTTCCTTATCCGCTTACTTGGCGGCGCCCACAACCA
CAGTGATGTGGCTGGTGCGCTTGAGGATGCGGGTACCGCGGCCTTTCGCCCGCGCCATGA
AACGCTTCAGGGTCGGACCTTCATCAACCATGATGGTCTGAACCTTCAGCTCGTCGACGT
CGGCGCCCTGGTTGTTCTCGGCGTTGGCAATAGCCGACTCCACCACCTTCTTGATCAGGT
GGGCAGCCTTCTTGTCCGAGAACTTCAGCAGGTTGACCGCACGCTCGGCCGGCAGACCGC
GCACCTGGTCAGCGACCAGACGAGCCTTCTGCGGGGAGATGCGCGCAGTGCGCAGGATGG
CTTTCGCTTCCATTGTCATCTCTCCTTACTTGCCCGACTTCTTGTCACCACCGTGACCCT
TGAAGGTCCGGGTGATGGCAAATTCGCCGAGCTTGTGGCCGACCATGTTCTCGTTGACGA
GAACCGGGATGTGGTTCTTGCCGTTATGCACGGCAATGGTGACGCCTACCATGTCAGGCA
GGATCATCGAACGGCGCGACCAGGTCTTGATCGGCTTCTTGCTGCCCGCAGCGGCCTCCA
CCTTCTTGACGAGGTGGTGATCGACGAACGGGCCCTTCTTGAGTGAACGTGCCATGGTCG
ATTAGCCCCTACGATCGCGGACGATGAACTGCTGAGTGCGCTTGTTATGGCGCGTCTTGT
AACCCTTGGTCGGGACACCCCACGGGGTGACCGGATGCGGGTTACCCTGGCCGGCCTTCG
CCTCACCACCACCGTGCGGGTGATCAACCGGGTTCATGGCAGCACCACGAACGGTCGGGC
GGACGCCGCGCCAACGCTTGGCACCGGCCTTGCCCAGCTTTTCCAGGCTGTGCTCGTCGT
TGCCGACTTCACCGATGGTGGCGCAGCACTCGACCGGAACCTTACGCATTTCACCCGAGC
GCAGGCGCAGGGTGGCGTAGATGCCTTCGCGAGCCACCAGCTGCACGGCCGCACCGGCGG
CGCGAGCGATCTGAGCGCCCTTGCCCGGCTTCAGTTCGATGCAGTGGATGGTGGTGCCGA
CCGGGATGTTGCGCAGCGGCAGGGTGTTGCCAGCCTTGATCGGGGCATCCGAACCAGCGA
TCACCTGATCACCGGCCTTCAGGCCCTTCGGGGCGATGATGTAGCGACGCTCACCGTCGA
CGTAGCACAGCAGAGCGATGTGCGCGGTGCGGTTCGGATCGTATTCGATGCGTTCCACGC
GCGCCGGGATGCCCAGCTTGTTGCGCTTGAAGTCGATGATGCGGTAGTGCTGCTTGGCAC
CACCACCGACGTGACGCACGGTGATGCGGCCATGGTGGTTACGACCACCCGAGCGGCTCT
GCGACTCGACCAGCGCAGCGTGCGGAGCACCCTTGTGCAGGTCGGGAGTGACCACGCGCA
CGGCCGAACGGCGGCCGGGGGAAGTGGGCTTGAATTTCATCAATGGCATGGGATGTACCT
CAGGCCTTGGCCGTTACATCGATCGACTGGCCATCGGCCAGGCGAACGTACGCCTTGCGC
CAATCGCCGCGGCGGCCAGCACGGTTACGGAAGGACTTGTTCTTGCCCTTGACGTTGACC
ACGTTGACGGCTTCGACCTTGACGTCGAACAGCTGCTCAACCGCGGCCTTTACATCGGCC
TTGGTGGCTTCGTTCGAAACTTCGAAGACATACTGGTTGGAGAGTTCCTGCAGGCGCGCG
GTCTTTTCGGAGACACGCGGGGCACGCAGCACGCTGAAGATTTTTTCGTTGCTGTTCATG
CCAGCCACTCCTCGACCTTCTTGACCGCGTCAGCGGTGATGACGACCGTGTCGGCACCCA
CCAGCGAGACCGGATCCAGACCCTGGACGTCACGCACCTGCACGTACGGCAGATTGCGGG
CGGACAGGTACAGGTGCTCGGACGCTTCTTCGGTGACGATCAGCGGGCGCTTGCCCACTT
CCAGGCCGGCCAGCTTGGCGATCAGACCCTTCGTGTTGGTCACTTCGACGTCGAAGGACT
CCACGATGGTCAGACGGCCCTGACGGTTCAGCTCGGACAGGATCGCGCACATGGCGGCAC
GGTACTGCTTACGATTGACCTTCTGCTCGAAGCTGCGCGGCTTGGCCGCGAAGGTGACAC
CGCCGCCGACGAAGATCGGAGCCGTCAGTGCGCCATGACGCGCGCCGCCGCCCTTCTGCT
TCTTCGACTTCTTGGTGGTACCAGCCACTTCGGAGCGAGTCTTCTGTGCCTTGGTGCCGG
CGCGACCGGCGTTGCGGTAGGCAACGACGACCTGGTGGACCAGATCTTCGCTGAAATCGC
GACCGAACACGGCGTCGGAGACCGAGACCTTGTTGTTGCTACCCGTGATAACGAGTTCCA
TCGTCATCTCTCCTTATGCCTTGCTCGCCGGACGGACGATCACGTCGCCACCCGCCGCGC
CCGGAACGGCGCCGCGAACGGCGATCAGACCGCGCTCGACGTCGACCTTGACCACTTCCA
GGTTCTGGGTGCTCTGCTGCACCGCGCCCATGTGGCCCGACATCTTCTTGCCCGGGAAAA
CGCGACCCGGGGTCTGGCGCTGACCCAGCGAACCCGGCGCGCGATGCGACAGCGAGTTAC
CGTGGGTTGCATCGCCCATACGGAAGTTGTGGCGCTTGATGGTGCCCTGGAAGCCCTTAC
CCTTGGTGACACCCTGGACGTCGACGATCTGGCCGACTTCGAAGATGTCCGCCTTGACTT
CGCCGCCAACGGCGAAATCGCCGAGCTGCGCGTCTTCAACGCGGAATTCCCACAGGCCAC
GACCCGCTTCCACCTTCGCCTTGGCGAAGTGGCCGGCTTCCGGCTTGTTGACCAGGGCAG
CGCGACGCGCGCCGACGGTCACCTGCACGGCGCTGTAGCCGTCGGTTTCGACGGTCTTGA
TCTGCGCGATGCGGTTCGGGGTTGCTTCGATCAGGGTCACCGGGATGGAGCGGCCATCTT
CAGTGAACACGCGGCTCATGCCAGCCTTGCGGCCCACGAAGCCCAACGAATACTTCTTCG
TCATGGTCGTAGTCCTCAGGTCAGCTTGATCTGAACGTCGACGCCGGCAGCCAGTTCGAG
CTTCATCAGCGCGTCCACGGTCTTGTCATTCGGGTCAACGATATCGAGCACGCGCTTGTG
CGTGCGGGTCTCGTACTGGTCACGCGCGTCCTTGTCGACGTGCGGGGAAACGAGAACGGT
GTAACGCTCGATCTTGGTCGGCAGCGGGATCGGGCCACGCACTTGCGCGCCGGTCCGCTT
TGCCGTTTCAACGATCTCGCTGGCCGAACGGTCGATCAGACGATGATCGAACGCTTTCAG
CCGGATCCGGATCTTTTGGTCCGCCATGGCGGTAGGTTCCTTCGTTAAAAGAGCGACAGA
CAAAGCCTCTGGGTTGCTTTGCCCCATGAAATTCCTGAATACGGACGGCCCGCACTCCTG
CAGGCCGCCAAGGTCAATCCATAGACCTCAAAAACGTAGGCAGACCAGTTTCCCGGCCTG
CCCAGACGTAGAAGCATAATGGCACGCAAGGCAGCTGTCAACAGTCGCCTGTTGACGCCG
CCTGAATGGCATTGACCCTTCCTGGTCCGGGGAACACAAGGCACATCCTGTGCCTGCTTT
CCCATTTGATACGCCCCGATGCCCTACCCAGGCAACATCGGGGCGCAGATACTACCAGAT
TACTCGATGATCTTCGAGACCACGCCGGCGCCGACGGTACGGCCGCCTTCGCGGATGGCG
AAGCGCAGGCCTTCGTCCATTGCCACCGGGTTGATCAGGGTGACGACCATCTTGACGTTG
TCACCCGGCATCACCATTTCGACGCCTTCCGGCAGAGCAGCTGCGCCGGTGATGTCGGTG
GTGCGGAAGTAGAACTGCGGACGGTAGCCGTTGAAGAACGGGGTGTGACGGCCGCCCTCG
TCCTTCGACAGGACGTAGACTTCGCCTTCGAACTTGGTGTGCGGCTTGATCGAACCCGGC
TTGGCCAGGACCTGGCCACGCTCGACGTCGTCACGCTTGGTGCCGCGCAGCAGCAGGCCA
GCGTTGTCGCCTGCCTGACCCTGGTCCAGCAGCTTGCGGAACATTTCAACGCCGGTCACG
GTGGTCTTCTGCACCGGACGGATGCCGACGATTTCGATTTCGTCGCCAACCTTGATCACG
CCGCGCTCGATACGACCGGTCACCACGGTGCCGCGGCCCGAGATCGAGAACACGTCTTCC
ACCGGCATCAGGAACGGCTTGTCGATCGCGCGCTCCGGCTCCGGAATCCAGCTGTCCAGG
GCGTCGACCAGCTTCAGGATGGCCGGCACGCCGATGTCGCTCTGGTCGCCTTCCAGCGCC
AGACGGGCCGAACCAGCGATGATCGGGGTGTCGTCGCCCGGGAAGTCGTACTTGCTCAGC
AGCTCGCGCACTTCCATCTCGACCAGCTCGAGCAGCTCGGCATCGTCCACCATGTCGGCC
TTGTTCAGGAACACGACGATGTACGGCACGCCGACCTGACGCGACAGCAGGATGTGCTCG
CGGGTCTGCGGCATCGGGCCGTCAGCGGCCGAGCACACCAGGATCGCGCCGTCCATCTGG
GCGGCACCGGTGATCATGTTCTTGACGTAGTCAGCATGGCCCGGGCAATCGACGTGGGCG
TAGTGACGGACCGGGGATTCGTATTCGACGTGCGCGGTCGAGATCGTGATGCCACGCGCC
TTTTCTTCCGGAGCGGCGTCGATCGAGGAGTAATCCTTGAACTCGCCACCGAAGCGCTCG
GCACCGATCTTGGTCAGTGCGGCGGTCAGCGTGGTCTTGCCGTGATCGACGTGACCGATG
GTGCCGACGTTGACGTGCGGCTTGGTGCGCTCGAACTTACCCTTTGCCATTGTTCTATAC
CTTGATTGTTCGTAAGTGGTTTCAAGAGAGGCTGAGCGAGGCTCAGCCCTTCTTCATGAC
GGCTTCGGCGATGTTGGTCGGAGCCGGCTCGTAGTGATCGAATTCCATGGTGAAGGTGGC
GCGGCCCTGGGTCTGCGAACGCAGCGCAGTGGCGTAGCCGAACATTTCACCCAGCGGGAT
CATCGCGTTGATGATGCTGGCCGAACCGTCACCGGTGGTGTCGGAACCCTGCAGCACGCC
GCGACGACGGCTGACGTCGCCCATCACGTCACCCTGGTAATCCTCCGGGGTCACGATCTC
GACCTTCATGATCGGCTCCAGCAGCACCGGCTTGGCCTTGGCGAAGCCCTGCTTGAAGGC
CATCGACGAAGCCAGCTTGAACGCCATTTCCGAGGAGTCGACGTCGTGGTACGAACCGAA
CACCAGCTTCACCTTGACGTCCACGACCGGGAAGCCAGCCAGCGGACCGCTGGTGATGGT
TTCGCGCAGGCCCTTTTCAACCGACGGAATGAATTCCTTCGGGATCACGCCGCCGGTGAT
GTCGTTGATGAACAGGAAGTCGTCCTTGATGGCCGGAGCCAGCTTCGGATCGGCACGGTC
GGCAGCGGTGATCGGCGACAGTTCGATCACGACGTGACCGTACTGACCCTTACCACCGGA
CTGCTTGGCGTGCTTGTAGTCCGACTTGACGTCGGCCAGGGTGATGGTTTCGCGGTAGGC
CACCTGCGGCGCGCCGACGTTGGCTTCAACGTTGAACTCGCGCTTCAGGCGGTCGACGAT
GATGTCCAGGTGCAGCTCGCCCATGCCCGAGATGATGGTCTGGCCGGATTCTTCGTCGGT
CTTGACGCGGAACGACGGATCTTCCTGCGCCAGACGGCCCAGGGCCAGACCCATCTTTTC
CTGGTCCGACTTGGTCTTCGGCTCGACGGCCATCGAGATCACCGGCTCCGGGAACGTCAT
GCGCTCCAGGATGATCGGGGCGTCCACGGCGCACAGGGTGTCACCGGTGGTGGTGTCCTT
CAGGCCCACGGCAGCGGCGATGTCACCGGCCAGAACTTCCTTGATTTCCTCGCGGTTGTT
CGAGTGCATCTGCAGGATGCGGCCGATGCGCTCCTTCTTGCCCTTCACCGAGTTCAGCAC
GGTGTCGCCACCGTTCAGGGTGCCCGAGTAGACACGGAAGAAGGTCAGCGCGCCGACGAA
CGGGTCGGTGATGATCTTGAAGGCCAGCGACGAGAACGGAGCCTTGTCGTCGGACTTGCG
GGTCATTTCGACGGTGTCGTCGTCAACGTCCACGCCCTTCACGTCCGGCACGTCGACCGG
CGACGGCAGCAGCTGGATCACGCCGTCCAGCATGGCCTGCACGCCCTTGTTCTTGAAGGC
CGAGCCGCAGTACATCGGCACGATCTCGGTCGCCAGGGTACGGGTACGCAGGGCGTTGAT
GATTTCGGCCTCGGCCAGCTCTTCGCCGCCCAGGTACTTTTCCATCAGCTCTTCGCTGGC
TTCGGCAGCGGTCTCGACCATGAACTGGCGAGCCTCTTCAGCCGGACCCTGCAGTTCGGC
CGGGATTTCACCGTATTCGAACTTCATGCCCTGCGAAGCCTCATCCCAATGGATGGCCTT
CATCTTCAGCAGGTCGACAACGCCCTTGAAGTTGTCTTCAGCGCCGATCGGCAGCTGCAT
CGGCACGGCAACCGCGCCCAGCTTGGCCTTCAGCTGGCCGACGACCTTCTGGAAGTTGGC
ACCGGTACGGTCCATCTTGTTGACGAACGCGATGCGCGGCACGTGGTACTTGTTGGCCTG
GCGCCACACGGTTTCCGACTGCGGCTGCACGCCACCGACGGCGCACAGGACGAAGACGGC
ACCGTCGAGCACGCGCAGCGAGCGCTCCACTTCGATGGTGAAGTCGACGTGCCCGGGGGT
ATCGATGATGTTGAAGCGGTGCTCCGGCAGGGACTTGTCCATGCCCTTCCAGAACGCGGT
GGTGGCAGCGGACTGGATCGTGATGCCACGCTCCTGCTCCTGCTCCATCCAGTCCATGGT
GGCGGCGCCGTCATGCACTTCACCGATCTTGTGGCTCTTGCCGGTGTAGAACAGGATGCG
CTCGGACGTGGTGGTCTTGCCGGCATCGATGTGAGCCATGATGCCGAAGTTACGGTAACG
CTCGATGGGAGTGGAACGGGCCACGGGAGCCTCTCAGATTTCTTGGATTTCGGATGGCCG
AACGCCGCCTTTCGGCGGCCTTCGGATTGGCGCAGCCCTTCTGGGACCGCGAGGCAGCAC
GCACCGAAGTGGTGCTGCCCTGCCTGTTTTACAAGGCCGTCAAACTCACCAGCGGTAGTG
GGCGAATGCCTTGTTGGCTTCGGCCATGCGGTGGGTTTCTTCGCGCTTCTTGATGGCGCC
GCCACGGTTTTCCGAGGCGTCGATCAGTTCAGCAGCCAGCTTCTTCGGCATGGTGTTCTC
GCCACGCTTGCGCGCGGAGTCGATCAGCCAGCGCATGGCCAGGGCCATCTTGCGCGACGA
ACGCACTTCGACCGGCACCTGGTAGGTGGCACCACCGACGCGGCGCGACTTGACTTCGAC
CGCCGGAGCGACGTTGTCCAGAGCCTTCTGCACCAGTTCAATGGCGTTGGCGCTGCTGTT
CTTCTCGGTGATCACGTCCATGGCGCCGTACACGATCTTTTCGGCGACGGACTTCTTGCC
GCTCTGCATGACCATGTTGATGAAGCGGGCGATGGTTTCGCTTCCGTGCTTCGGATCGGG
CAGGACGGAACGCTGCGGAGTATTACCCTTACGCGACATAGTGCTCTCTCCTTATGCCTT
CGGACGCTTGGCGCCGTACTTGGAACGGGCCTGGCGACGCTTGGCAACGCCGGCGGCGTC
GAGCGAGCCACGAACGGTGTGGTAACGCACACCCGGCAGGTCCTTGACGCGACCGCCGCG
GATCAGGACCACGGAGTGCTCCTGCAGGTTGTGGCCTTCACCACCGATGTAGGAAATCAC
TTCTTCCTGGTTGGTCAGGCGGACCTTGGCAACCTTGCGCAGAGCCGAGTTCGGCTTCTT
CGGGGTGGTGGTGTAGACACGGGTGCAGACGCCACGGCGCTGCGGGCACTTGTCGAGCGC
CGGCGAGGCACTCTTGTAGGTGGTCGCTTGCCGCGGCTTGCGGACCAGCTGGTTGATCGT
CGCCATCAGTAGGTTCTTCTGATTGGTGGCCGGAAAATCCGGCCAGAGATGCGGAAATGT
TAAAGCAGGCCAAAATTCTGGCCTGCTGAGACAGACGATTGTAGCAACCTGCCAGGAAAG
CAGTCAAACGCCTCCTGTCAAGCCCGCTCCTGATCCCGGAACGTTACTGGGGGGCCTCCA
TGTACCCCGTTCAGGTTGGCGGGGTGAACCGCAAGCGGTCCACCCTGCCCTGCACCGGTA
GAGTCGACTGTCAGTCGACTCTCGATAGCAGTCGACTGACAGTCGACTCTACCCGCCCGG
GTGGTCCGGCCCTGAGGCCGGACCCGTGTTTCAGTCTTCCGAGGCCTGTTCAGCTTCGGC
TTCAACCACCGGTGCCTCGACCGCGGCCGGGGTGCCGGCAAGGGTCTGCATTTCCGACTC
GGTGAGGCCGGAAGCGCCGCGACGGCGGTTGCTGTGGTACGCCAGGCCGGTACCGGCCGG
AATCAGGCGACCCACGATGACGTTTTCCTTCAGGCCACGCAGGTTGTCCGAGGTGCCGCG
GACGGCCGCTTCGGTCAGCACGCGGGTGGTTTCCTGGAACGACGCGGCCGAGATGAACGA
TTCGGTCGCCAGCGAGGCCTTGGTGATACCCAGCAGGACCGGATCGAAGTGCGCCGGCAG
CTCATTGCGGGCTGCAAGGCGGGCATTCTCCTCGATAACGCGCTGGCGCTCCACCTGTTC
GCCGTTCAGGAACTTGCTGCTGCCCTGGTCGGTGATCTCGACCTTGCGCAGCATCTGGCG
GGTGATCACCTCGATGTGCTTGTCGTTGATCTTCACGCCCTGCAGGCGGTACACGTCCTG
GATTTCCTTCACCAGGTAGGCGGCCAGCGGTTCGACACCCAGCAGGCGCAGGATGTCCTG
CGGGCTCGGCTCGCCGTCCACGATGGTTTCACCCTTGGTGACATGCTCGCCTTCGAACAC
GATGACCTGGCGGTACTTCGGGATCAGCTCTTCGTGCTCCGAACCATCGGTGTCCTTGAT
GATCAGGCGCTGCTTGCCCTTGGTGTCCTTGCCGAAGCTGATGATGCCCGAACGCTCGGC
CAGCACCGCCGGATCCTTCGGCTTGCGCGCTTCGAACAGATCGGCCACGCGCGGCAGACC
ACCGGTGATGTCGCGGGTCTTCGACGCTTCCTGCGGGATCTTGGCGACCACGTCACCCAC
GCCGACGGCAGCGCCGTCCTGCAGGTTGACGATCGAGCGCGGCGGCAGCAGGTACTGCGC
CGGCAGGTCGGTGCCCGGAATCGACAGGTCGTTGCCCTTGGCGTCGACGATGCGCACGAT
CGGGCGCAGGTCCTTGGCCTGGGTACCACGACGCTTCGGATCGGTGATTTCGCGCGACGC
CAGGCCGGTCAGCTCGTCGGTCTTCTCGATGACGGTGATGCCGTCGACGAAGTCGATGAA
GCGGATGAAGCCGGCCACTTCCGACACGATCGGGTGGTTATGCGGATCCCAGTTGGCCAC
GGTCTGGCCAGCCTTGATCGCATCACCGTCCTTGGACGTGATGGTCGCACCGTACGGCAG
CTTGTAACGCTCACGCTCACGGCCGTGGGCATCGAGCACCGAGATTTCGCCCGAGCGCGA
CACTGCCACCAGCGAGCCGTTGGCATGCTCGACCGACTTGAGGTTGCTGAACTTGACCGA
GCCGGTGGTCTTGACGGTGATGTTGTCGACCGCAGCAGCTCGCGACGCCGCACCACCGAT
GTGGAACGTACGCATGGTCAGCTGGGTACCCGGCTCACCGATGGACTGGGCGGCGATGAC
GCCGACCGCTTCACCGATGTTGACCAGGTGCCCACGGGCCAGGTCGCGGCCGTAGCAGCG
CGAGCAGACGCCGAAGGCCGATTCGCAGGAGATGGTCGAGCGGACCTTGATGGTCTGCAC
GCCGGCATCTTCCAGCTTGGCAACCCAGGCTTCGTCCAGCAGGGTATTGCGGGTGACGAT
CGGGTCTTCGTCGTTGCCCGGCAGGAACACGTCCTCGGCAACCACGCGACCCAGCACGCG
GTCCTTCAGCGGCTCGACCACGTCGCCGCCTTCCACGATCGGGGTCATGATCAGGCCTTC
GGTGGTACCGCAATCCACCTCGGTGATCACCACGTCCTGTGCCACGTCGACCAGACGACG
GGTCAGGTAACCCGAGTTCGCGGTCTTCAGCGCGGTATCGGCCAGACCCTTACGGGCACC
GTGGGTGGAGTTGAAGTACTCCTGCACGTTCAGGCCTTCGCGGAAGTTCGCCTTGATGGG
CGTCTCGATGATCGAGCCGTCCGGGCGGGCCATCAGGCCACGCATGCCGGCCAGCTGACG
GATCTGCGCCTGCGAACCACGCGCACCGGAGTCGGCCATGATGTACAGCGAGTTCATCGA
CTTCTGGTCGATGGTCTCACCCTTGGCATTGACCACCTTCTCGGTACCGATGGTGTCCAT
CATCGCCTTGGCGATGCGCTCGTTGGTGCGCGACCAGATGTCGACCACCTTGTTGTAGCG
CTCGCCGGCGGTGACGAGGCCCGACTGGTACTGCTCCTGGATTTCCAGCACTTCGGCTTC
GGCCTCGGTGAGGATGCCCTTCTTCTCGTCCGGGATCAGCATGTCGTCGATGCCGATCGA
GACGCCGGCGCGGGTCGCGTACGCGAAGCCGGTGTACATCAGCTTGTCGGCGAACACGAC
CGTGTCCTTCAGGCCCAGCTGACGGTAGCTGGAGTTGATCAGGCGGCTGATGTTCTTCTT
GGTCAGCTCGGTGTTGGCCAGCGCGAACGGCAGGCCTTCCGGCAGGATTTCAGCCAGCAG
GGCGCGACCGATCGTGGTGTCCACGATCGAGGTCTTGTTCTGCTTGTTGCCGTCTTCGTC
GGTCACCACCTCGGTGATGCGGACCTTGACGCGCGCGTGCAGTTCCACCACGCGGTTGTC
GTAGGCACGCTTCACTTCGGCGATGTTGGCGAAGGCCATGCCCTCGCCCTTCTTGTTTTC
CAGCGAGCGGGTCATGTAGTACAGACCCAGCACGACGTCCTGCGACGGCACGATGATCGG
CTCGCCGTTGGCCGGCGACAGGATGTTGTTGGTCGACATCATCAGCGCACGCGCTTCCAG
CTGGGCTTCCAGCGAGAGCGGCACGTGGACGGCCATCTGGTCACCGTCGAAGTCGGCGTT
GAACGCGGTGCAGACCAGCGGGTGCAGCTGGATGGCCTTGCCTTCGATCAGCACCGGCTC
GAACGCCTGGATGCCCAGACGGTGCAGGGTCGGCGCACGGTTCAGCATCACCGGATGCTC
GCGGATGACCTCTTCCAGGATGTCCCAGACTTCGGCTTCTTCGCGCTCGACCAGCTTCTT
GGCGGCCTTGATGGTGGTGGCCAGGCCACGACGCTGCAGCTTGGCGAAGACGAACGGCTT
GAACAGCTCGAGCGCCATCTTCTTCGGCAGGCCGCACTGGTGCAGGCGCAGGTACGGACC
GACCACGATGACCGAACGGCCCGAGTAGTCGACGCGCTTGCCGAGCAGGTTCTGGCGGAA
GCGACCCTGCTTGCCCTTGATCATGTCGGCCAGCGACTTCAGCGGGCGCTTGTTGGTGCC
GGTGATGGCACGGCCACGACGGCCGTTGTCCAGCAGCGCATCGACCGACTCCTGCAGCAT
GCGCTTTTCATTGCGCACGATGATGTCCGGCGCGCTCAGTTCGAGCAGGCGGCGCAGGCG
GTTGTTGCGGTTGATGACGCGGCGGTACAGGTCGTTCAGGTCGGAGGTCGCGAAGCGGCC
GCCATCCAGCGGGACCAGCGGACGCAGGTCCGGCGGCAGCACCGGCAGCACGGTCATGAC
CATCCATTCCGGACGGTTGCCCGATTCCAGGAAGGCTTCGATCAGCTTGATGCGCTTGGT
GAGGCGCTTGAGCTTGGTTTCCGAACCGGTAGCGGCGATTTCCTCGCGCAGGCGGGTCAT
TTCCGACTGCAGGTCGATCGTGCGCAGCAGTTCGTACACGGCCTCGGCGCCCATGGCGGC
GTCGAAGTCGTCACCGTGCTCCTGGCGGGCCTGCAGGTACTGTTCCTCGGTCAGCAGCTG
GCGGCGCTCCAGGGCGGTCAGGCCCGGCTCGGTCACCACGTAGGCTTCGAAGTACAGCAC
GCGCTCGATGTCGCGCAGGGTCATGTCCAGCATCAGGCCGATGCGCGACGGCAGCGACTT
GAGGAACCAGATGTGCGCGACCGGCGAGGCCAGGTCGATGTGGCCCATGCGCTCGCGGCG
CACCTTGGCCAGGGTCACTTCGGTACCGCACTTTTCGCAGACCACGCCGCGGTGCTTCAT
GCGCTTGTACTTGCCGCACAGGCACTCGTAGTCCTTCACCGGGCCGAAGATGGCGGCGCA
GAACAAGCCGTCGCGTTCCGGCTTGAAGGTACGGTAGTTGATGGTTTCCGGCTTCTTCAC
TTCGCCGAAGGACCACGAACGGATCAGGTCCGGCGAAGCCAGCGCGATCTTGATCGCGTC
GAAGTCCAGCGTCTGGCGCTGCTGGTTGAAGAGGTTGAGCAGGTCTTTCATGGTGTTCTC
CAGAAGGAGGAATGCTGTGTCGATGGGCTTTCAGTTCACTGCCAGCGGCGCGGCGGCGTT
GACCGCCGCGCCGGCATGGATCAGTTGTCTTCCAGTTCCATGTTGATGGCCAGCGAGCGG
ATTTCCTTCACGAGCACGTTGAAGGATTCCGGCATGCCCGCGACCATCTCGTGCTCACCG
TCGACGATGTTCTTGTACATCTGGTTGCGGCCCTGCACGTCATCGGACTTCACCGTCAGC
ATTTCCTGCAGGGTGTAGGCCGCGCCGTAGGCTTCCAGCGCCCAGACTTCCATTTCACCG
AAGCGCTGGCCGCCGAACTGCGCCTTGCCGCCCAGCGGCTGCTGGGTGACGAGCGAGTAC
GGACCGGTCGAACGGGCGTGCATCTTGTCGTCGACCAGGTGGTTCAGCTTCAGGTAGTGC
ATGTAACCCACGGTGGTGTGGCGATCGAACGCTTCACCGGTGCGGCCGTCGTACAGCTGG
GTCTGGCCACTGCTCGGCAGGTCGGCCAGTTCCAGCATGCGCTTGATTTCCGCTTCGGTG
GCACCGTCGAACACCGGGGTGGCCATCGGCACGCCGTCGGTGAGGTTACGGGCCAGGCGC
AGCAGTTCCTCGTCGCTGAACTGCGACAGGTCGACACGGTTGGCCACGTTGGTGTCGTCG
TGGTTGTAGATGTCGTCCAGGAACTTGCGCAGGTCGGCAACCGCCGCCTGGGCCTCCATC
ATCGCCTGGATCTTGCGGCCCAGGCCCTTGGCCGCCCAGCCCAGGTGCACTTCCAGGATC
TGGCCGATGTTCATACGCGACGGCACGCCCAGCGGGTTCAGCACGATGTCCACGGTTTCG
CCCGAGGCCATGTACGGCATGTCCTCGACCGGCACCACGTTGGAGACCACACCCTTGTTG
CCGTGGCGGCCTGCCATCTTGTCGCCCGGCTGGATGCGGCGCTTCACGGCCAGGAACACC
TTGACCATCTTCAGCACGCCCGGGGCGAGGTCGTCACCGGCGGTGATCTTGCCGCGCTTG
TCGGCGAAGCGACGCTCGAATTCCTTCTCGTGCGCCTGGATCTGCTTCTGCGCGCGCTCG
ATGGCTTCCGAAGCGTCCTCGTCCTTCATGCGCAGGGCGAACCAGTCAGCCTTCTTCAGG
CCGTCCAGGAAGGCGTCGGTGATCACGTCACCCTTCTTCAGGCCAGCGCCACCGTTGACC
ACCTTGCCCACGATCTGCGAACGCAGACGCATGTAGATGGCGGCTTCCAGGATGCGGAAC
TGGTCGTCGAAGTCCTTCTTGACGCGCTTGATTTCAGACTCTTCGATCTGGCGGGCGCGC
TTGTCCTTCTCGATGCCGTCGCGGGTGAAGACCTGCACGTCGATGACGGTGCCGTCCATG
CCCGGCGGAACGCGCAGCGAGCTGTCCTTAACGTCCGAAGCCTTCTCGCCGAAGATCGCG
CGCAGCAGCTTCTCTTCCGGGGTCAGCTGGCTTTCGCCCTTCGGGGTGACCTTGCCGACC
ATGATGTCGCCGGCGCGGACTTCCGCACCGATGTACACCACGCCGCTCTCGTCCAGGCGG
TTCAGCGCCTGCTCGGAGACGTTCGGGATGTCGGCGGAGATTTCCTCCGGCCCCAGCTTG
GTGTCACGCGCGACGCAGGTCAGCTCTTCGATGTGGATCGTGGTGTAACGATCCTCTTCC
ACCACGCGCTCGGAGAGCAGGATGGAGTCTTCGAAGTTGTAGCCGTTCCACGGCATGAAC
GCGATCAGCATGTTCTGGCCCAGGGCCAGTTCGCCGATGTCGGTGGACGGACCGTCGGCC
AGCACGTCGCCGCGGGCGATGACGTCACCCACCTGGACCAGCGGACGCTGGTTGATGCAG
GTGTTCTGGTTCGAACGGGTGTACTTGACCAGGTTGTAGATGTCCACGCCTGCATCGGTA
GCGCCAACGATCTCTTCCTCGTTGACCTTGACCACGATGCGGGCCGCGTCGATCTGCACG
ATCTCGCCACCACGGCGGGCGTTCACGGTCACACCGGAGTCACGCGCCACGGCGCGCTCG
ATGCCGGTACCGACCAGCGGCTTCTGCGCACGCAGGGTCGGCACCGCCTGACGCTGCATG
TTGGCGCCCATCAGTGCGCGGTTCGCGTCATCGTGCTCCAGGAACGGAACCAGCGCGGCC
GCGATCGACACGGTCTGCATCGGCGAGACGTCCATGAAGTGGACTTCCGCCGGCGGCTTC
AGCAGCGATTCGCCCTGGAAGCGGCACGGAACGAACTGCTCGGTCAGGGTGCCCTTGGCG
TCGGTCAGCGCGTTGGCCTGCGCAATGACGTACTCGTTTTCTTCGATCGCCGACAGGAAC
TCGACTTCGTCATAGACCTTGCCGTCCACGACCTTGCGGTACGGAGTCTCGAGGAAACCG
TACTGGTTGGTGCGGGCGTACACGGCCAGCGAGTTGATCAGGCCGATGTTCGGGCCTTCC
GGGGTTTCGATGGTGCAGACGCGGCCGTAATGGGTCGGGTGCACGTCGCGCACTTCGAAG
CCGGCGCGCTCACGGGTCAGGCCGCCCGGGCCCAGGGCCGAGACGCGACGCTTGTGGGTC
ACTTCCGACAGCGGGTTGTTCTGGTCCATGAACTGCGACAGCTGCGAGGAGCCGAAGAAC
TCCTTGATGGCAGCGGCAACCGGCTTGGCGTTGATCAGCTCCTGCGGGGTCAGGCCTTCG
GACTCGGCCATCGACAGGCGCTCCTTGACCGCGCGCTCGACGCGGACCAGGCCCACGCGG
AACACGTTCTCGGCCATTTCGCCGACCGAACGCACGCGACGGTTGCCCAGGTGGTCGATA
TCGTCGACCACGCCGCGACCGTTGCGGATCTCGGTCAGGACCTTGATCACGTCCAGGATG
TCGGAGCTGTCGCCGTGGGCGGCGACCAGGCGCTTGGACTCTTCGTCGTTGCGCTCACCG
AAGTACTTGCTGTCGTACAGCACGGCTTCGCCGGTGGTTTCCTTGCGGCCCACGCGACGG
TTGAACTTCATGCGGCCGACCGCGGACAGGTCGTAGCGCTCGAAGGTGAAGAACAGGTTG
TGGAACAGGTTCTGCGCAGCGTCCTTGGTCGGCGGCTCGCCCGGACGCATCATGCGGTAG
ATCTCGACCAGGGCTTCCAGCTGGGTCTTGGTCGGGTCGATGCGCAGGGTGTTGGACAGG
TACGGGCCACGATCCAGATCGTTCACCCACAGGGTGCCCACGGCATCCACACCGGCCTTG
CGGAAGGCCTGCAGCTGCTCGTCGGTGATCTCGTCATTGGCCTGGGCCAGCAGTTCGCCG
GTCGAGGCGTCAACCACGTCGTGCGACAGGATGCGGCCGACGATGTAGTCGTCCGGGACG
GCCAGGGCGGCGATGCCCGAGGCTTCCAGCTGCTTGATGTGGCGCGCGGTGATGCGCTTA
CCGGCTTCCACGATGACCTTGTCGCCGTCGGCGAGGTCGAAGCCCAGGGTTTCGCCACGC
AGGCGCTCCGGCACCAGCTCCAGCTGGACGCCTTCATCCGGGTTGATGTGGAAGGTGTTG
ATCTCGAAGAACTCGGCCAGCATCTCTTCGTTGCTGTAGCCGAGCGCGCGCAGCAGGATC
GACACCGGCAGCTTGCGGCGACGGTCGATACGGGTGAACAGCGCGTCCTTCGGGTCGAAC
TCGAAGTCCAGCCAGGAGCCGCGGTAAGGAATGATGCGGGCGCTGTACAGCAGCTTGCCC
GAGCTGTGGGTCTTGCCACGGTCGTGGTCGAAGAACACGCCCGGCGAGCGGTGCAGCTGC
GAGACGATGACGCGCTCGGTGCCGTTGACGATGAAGGTGCCGTTCTCGGTCATCAGCGGG
ATTTCGCCCAGATAGACCTCCTGCTCCTTCACGTACTTGATGGCCTTGGTCGACGACTCA
CGGTCGTAGATCACCAGGCGCACGGTCACGCGCAGCGGGGCGCCGTAGCTCATGCCACGC
TGGCGGCACTCGCGCTCGTCGAAGACCGGTTCGCCCAGCTTGTAGCCGACGTATTCCAGG
GCAGCGTTGCCGCTGTAGCTGGCGATCGGGAAGACCGACTTCAGCGCAGCGTGCAGGCCG
TGGTCCGTGCGCTTGGCCGGATCGACGTTTTCCTGCAGGAATTCACGATAGGAATCCACC
TGGATGGCGAGCAGGAACGGCACTTCGAGAATCGAGCGCTGCTTGCCGAAATCCTTGCGG
ATACGCTTTTTTTCGGTGAACGAATAGGACGTCATGAGGTCTTCCACCTTGTTGTGCGGA
TCGTGCGCCCACGATCCGAAGGGAACTTGAAATTGTCAGTTGGAAGTCGCTGGTATTGCC
GGCACCAGCACGCCTTCTCCCGCTACTTCCAACTGCCAACTCGTCTGCTACCACGCCCCT
GCTGCCGCGCACTGCGCTGGCCGGCGGGGTTTGACTGCAGCCCGTGTTGGGCTTTTTGCT
GCATTTGAAACGGTAGAGTCGACTGTTAGTCGACTTCCTTCACAGCAGTCGACCAACAGT
CGACCCTACCGACACCGCAACAACGACCAAAGGCCGGGGGCTTACGCCCCCAGCCTTGGC
TGCATCGCCGTGAATCGGTGACGATGCAAGGTAACTGCTTACTTGACTTCGACAGTCGCG
CCAGCAGCTTCCAGGTCCTTCTTCATCTTCTCGGCGTCTTCCTTCGAAGCGCCTTCCTTC
AGGACGCCACCGGCTTCGGCCAGGTCCTTCGCTTCCTTCAGGCCCAGGCCGGTGATGGCG
CGGACGGCCTTGATGACTTCGACCTTCTTGTCGCCGGCCGACTTCAGGGTGACGGTGAAC
TCGGTCTGCTCTTCAACAGCAGCGGCCGGGCCAGCGGCAGCAGCCACGGCAACCGGAGCA
GCGGCGGAGACGCCGAACTTCTCTTCGATGGCCTTGACCAGCTCCATCACTTCCATCAGG
GACTTCTCGGCGATGGCGTCGACGATCTGTTCGTTGGTAAGGGACATGATTAATACCTTT
GGATGATTTTCTGGGTTGAGGTTCCGTCAGGAACCACGGTAAGTCGAAACTCAGGCGGTC
TCGGCGGCCGGTTCGGCAGCGTCGGCGGCGACGTCGCCACCACCCTGCTTCTCGCCAACG
GCCTTGATGGCGCGGGCAAACATCGTGACCGGCTCGGTCAGGACGCGGGCCAGCATGGCC
AGGGCCTGGTCGCGGGTCGGCAGCGAGGCCAGCACGTCGACGTGGCTTGCCGGGAACACT
TCGCCACCGATGGCGACGACCTTAGCCTTCAGCTTGTCGTTGCCCTTGGCGGCTTCCTTG
ATCAGGCGACCGGCAGCGCCGGGCTCCTCGAGCGAGAACGCGTACAGCAGCGGACCAACC
ATCTGGTCCTGGGCGACTGCGAACTCGGTGCCTTCAACGGCGCGCGAAGCCAGGGTGTTC
TTGACAACCTTCAAGAAAACACCGGTTTCACGAGCCTGCTTGCGCATCGCGGTCATCTGG
GCGACCGTGGTGCCAGCGTATTCGGCTGCGATCAAGGAGTGGGCCTTGGCGGCGACGTCT
GCCAGCTCGGCGACTACTTCTTGCTTCTGGGACAGATTGAGAGCCATTGCACTCCTCCTA
TTGAACTCCGCTTACGGCTCCTGCCGTGTGCGGTCCTGTGCGGCATCCGTCCTGGACGCC
GGGAACATCGGGATGATGTTCCGGGGGTGGGCCGTTCCAGACCTGGAGGCAATCAGGGAA
ATCCCAGACGTGCGTGAACCAGAAAAACTCCAGAAGGGCACCATCTACGCAGGGTGATTC
CGGGGAATCGATTAAGCGCTCATGACTGCTCCGGCGGCGACTCCTTGCCAGATCGAGCTT
CCGTGCCCGTCGCCGGTATTGCCACGACCGCGCCTGCGGTCTTTGACGGCTACCGCGGGC
GATGCACTGCCAACGATGCCTTCAAATGTCACGGTCACGGCACCGAAGGTACCGTGACCG
CTTGAAACAATTACTTCAGGGTCAGCGACGACTGGTCGACGGTGACGCCCGGGCCCATCG
TCGAGCTGACCGAAACCTTCTGCAGGTAGGTGCCCTTCGAGGTGGCCGGCTTGGCCTTGA
TCAGGTCCAGCAGCAGCGCGGTCAGGTTCGACTTCAGCGCGTCTTCGGCGAAGTCGGCCT
TGCCGATGGTGCAGTGGATGATGCCGGCCTTGTCGGTGCGGTAACGGACCTGACCCGACT
TGGCGTTCTTCACGGCTTCACCCGGGTTCGGGGAAACGGTGCCGACCTTCGGGTTCGGCA
TCAGGCCGCGCGGGCCCAGCACGGTGCCCAGCTTACCGACGACGCGCATGGCGTCCGGGG
TCGCGATGACGACGTCGTAGTTCAGATCGCCGGCCTGCATCTTCTCGGCCAGATCATCCA
TACCGACGGCTTCGGCGCCAGCGGCCAGGGCTTCATCAGCCTTGGCACCGGCCGGAGCGA
ACACGGCGACGCGGACCGACTTGCCGGTACCGGCCGGCAGCACGGTGGAGCCACGGACCT
GCTGGTCGGACTTCTTCGCATCGACGCCCAGGCGCACAGCGACGTCGATCGACTCGACGA
ACTTGGCCTTGGTGGCGCTCTTCAGGATGTTGATCGCGTCCTCGAAGGCGTATGCCTTGC
CCGGAACGACGGCGGCCTTGATGGCCTTCTCACGCTTGGTCTGTGCCATCTTATTAACCC
TCCACCACGAGGCCCATGGAACGGGCAGAGCCAGCGATGGTACGCACGGCGGCGTCCAGA
TCGGCGGCAGTCAGATCCGGTTCCTTCGCCTTGGCGATCTCTTCCAGCTGCTTACGGGTG
ACCTTGCCGACCTTCTCGGTGTTCGGGCGCTTGGAGCCCGACGAGATGCCAGCGGCCTTC
TTCAGCAGGGTGGTGGCCGGGGTGCTCTTGGTGATGAAGGTGAACGTACGGTCCGAGTAG
GCCGTGATGATCACCGGAACCGGCAGACCCGGCTCGAGCTTCTGCGTGGCAGCGTTGAAC
GCCTTGCAGAATTCCATGATGTTCAGACCGCGCTGACCCAGCGCAGGACCGACCGGCGGC
GAGGGGTTGGCCTGACCGGCCTTCACCTGCAGCTTGATGTAACCGACAACTTTCTTTGCC
ATGTGAGTACTCTCCGGGTGCTAGCGCCTTTCGACAACAGGCTCCCCATCGGACCGGGAA
TCACGCGTCCCGGCATCGCGTTTTGAAATCATGCTGAAGGCCACTTTGCGGCGGCCTCGT
CCTGCTGGCTTCCCAGCGGGGAGCCGCGCACTATATCAGGTTTTTTCTTCACATGCCTGA
AGCAGCATATAAACGGACGAAACCGGGCAAGGCCCGGTTCCTGGTTCCGTAGAGTCGAGC
TTGCTCGACCGATCAGCAAAGTCGAGCAAGCTCGACTCTACAGCTGGATCAGACGGCCTT
TTCGACCTGGCCGAACTCGAGCTCGACCGGAGTGGCACGACCGAAGATCAGCACCGAGAC
GCGCAGACGGCTCTTCTCGTAGTTGACCTCTTCGACGACGCCATTGAAATCGTTGAACGG
GCCGTCGGTGACGCGGACCATCTGGCCCGGCTCGAACAGCACCTTCGGGCGCGGCTTCTC
GACACCTTCCTGAACGCGGTTCAGGATGGCTTCGGCCTCGGAATCGGCAATCGGCAGCGG
ACGGTCGGCGGTGCCGCCGATGAAGCCCATCACGCGCGGGGTTTCCTTGACCAGGTGCCA
GCTTTCGTTGTCGATGCGCGGAATACCGGCTTCTTCGTGGGTCTCGATCTGGACCAGCAC
GTAACCCGGGAAGAACTTGCGCTCGGAGCGGCGCTTCTGGCCAGCGCGCATCTCGACCAC
TTCTTCGGTCGGGACCAGGACATCGCCGAAGCGCTCTTCCATGCCGTCACGGACGATGCG
ATCGCGCAGAGCCTGCGCCACCGACTTCTCGAAGCCCGAATAGGCGTGAACGACGTACCA
ACGCTTCATGCAATTCTCCTTAGCGGCTCAGGAACAACTGAACCAGCCACTGAATGACGT
AATCGAACCCACCCAGCAACAGACTGAGAATGGTCACCACCACCATCACGACCCAGGTCA
TGCGGATGGCTTCCTGGCGCGTCGGCCAGACCACCTTGCGCAGTTCGAAGCGCGACTCGG
AGAGGAATTCGCGGGTGTCGCGCCCCTTGCCGGTCAGCATGAACACGCCGATACCGCCAA
CCAGACCGACCACGACCGCCAACGCACGCAGCTGACCCGCCCACGCACCCAGCTGGGTGG
CGCGACCGGAGTCGGCGGAGAACCAGAACCAGACGAACAGACCGGCCAGCACCAGCAGCG
ATGCGGCGACGTACTTGACGATATCCCCGCCGTTGGCGGAGTTGTCCTTGGAGTGTTCGA
TCTTGCTATTCATCCGGCTGTGTCTGCTTTAGCGGCCCAGGCCGCTGGATAAGGTGGGCA
GATGGCACGCCAGGAGGGACTCGAACCCCCAACCTGCGGTTTTGGAGACCGCTGCTCTGC
CAATTGAGCTACTGGCGTACGTGTTGAAACTTGCCTTCCCTTAGACGGCGAAGGCGGACC
GAGGTTCCCGGCCCGCCATTCGCGTAACCGGCGGCGCTATGCAACCACCGGTACTGCAGG
CTTACTCGATGATCTTCGAGACCACGCCGGCGCCGACGGTACGGCCGCCTTCGCGGATGG
CGAAGCGCAGGCCTTCGTCCATTGCCACCGGGTTGATCAGGGTGACGACCATCTTGACGT
TGTCACCCGGCATCACCATTTCGACGCCTTCCGGCAGAGCAGCTGCGCCGGTGATGTCGG
TGGTGCGGAAGTAGAACTGCGGACGGTAGCCGTTGAAGAACGGGGTGTGACGGCCGCCCT
CGTCCTTCGACAGGACGTAGACTTCGCCTTCGAACTTGGTGTGCGGCTTGATCGAACCCG
GCTTGGCCAGGACCTGGCCACGCTCGACGTCGTCACGCTTGGTGCCGCGCAGCAGCAGGC
CAGCGTTGTCGCCTGCCTGACCCTGGTCCAGCAGCTTGCGGAACATTTCAACGCCGGTCA
CGGTGGTCTTCTGCACCGGACGGATGCCGACGATTTCGATTTCGTCGCCAACCTTGATCA
CGCCGCGCTCGATACGACCGGTCACCACGGTGCCGCGGCCCGAGATCGAGAACACGTCTT
CCACCGGCATCAGGAACGGCTTGTCGATCGCGCGCTCCGGCTCCGGAATCCAGCTGTCCA
GGGCGTCGACCAGCTTCAGGATGGCCGGCACGCCGATGTCGCTCTGGTCGCCTTCCAGCG
CCAGACGGGCCGAACCAGCGATGATCGGGGTGTCGTCGCCCGGGAAGTCGTACTTGCTCA
GCAGCTCGCGCACTTCCATCTCGACCAGCTCGAGCAGCTCGGCATCGTCCACCATGTCGG
CCTTGTTCAGGAACACGACGATGTACGGCACGCCGACCTGACGCGACAGCAGGATGTGCT
CGCGGGTCTGCGGCATCGGGCCGTCAGCGGCCGAGCACACCAGGATCGCGCCGTCCATCT
GGGCGGCACCGGTGATCATGTTCTTGACGTAGTCAGCATGGCCCGGGCAATCGACGTGGG
CGTAGTGACGGACCGGGGATTCGTATTCGACGTGCGCGGTCGAGATCGTGATACCACGAG
CCTTTTCTTCCGGAGCGGCGTCGATCGAGGAGTAGTCCTTGAACTCGCCACCGAAGCGCT
CGGCACCGATCTTGGTCAGTGCGGCGGTCAGCGTGGTCTTGCCGTGGTCGACGTGACCGA
TGGTGCCGACGTTGACGTGCGGCTTGGTGCGCTCGAACTTACCCTTGGCCATGGCTGCTT
ATCTCGAATTCGTCTGAGAGGTGATGCTTAAGATGGTGCTCACGAAAGGAATCGAACCTT
CGACCTCTTCCTTACCAAGGAAGTGCTCTACCGACTGAGCTACGTGAGCCGAGTTTTGCA
TTATGACATGAACTCGATAATATTCAAAGTTCATTCAATGGAGCGGGAGACGGGAATCGA
ACCCGCACCATCAGCTTGGAAGGCCGAGGTTCTACCATTGAACTACTCCCGCGCCGGGAA
TGTCACAACGTGAAACTGGTGGAGGGAGGTGGATTCGAACCACCGAAGGCGTAAGCCAGC
AGATTTACAGTCTGCCCCCGTTGGCCGCTTGGGTATCCCTCCTTACCACCCCATTCCGTT
GCCGCCGAAGCGTTGCGGTGTGTGGTGGTGAGCCGCTTATTCTGCTGATGGGACGGGGGG
CTGTCAACGCTTTTTTCCATTTTTTTCACACGCTGTCGCAAACCCATTGATACGCAAGGT
TATTGCCCGGGAACCGGCAGGGTCTCGTTGGCGAAAATTGCGACATGAGGGACGCCGTCG
CCGCCGATCCAGCCCCGATACATGCCCTGGGTGTTGAACGGCGTGGCCATTTTTCCGTCT
GCGCCGAGCACGATCGCACCGCCGTCGCCGCCCATCTGCGGAATCGTCTCGTTGATCACG
CCCTTGCCGGCCTGCTCCGGGCTCTGCCCCTGGTAGCGCATGCGCGCGCAGATCTCGTGC
GCGGCCGCAGTGCGGATGTAGTACTCGCCCCACCCGGTGCCGGACACCGCGCAGCGTGCG
TCGGCCCAGGTGCCGGCACCGATGATCGGCGAGTCACCGACCCGGCCGTAACGCTTGTTG
GTCATGCCCCCGGTGGAGGTGCCGGCGGCCAGATGTCCCTGCGCGTCCAATGCGACCGCA
CCAACGGTACCGAAGTGCTTTGCAGTCTCCAGGTCGGCATGCGCCTGGCCGCTGGCCTCT
TCCTTCAGCGCGCGCTGCAGCTGCTGCCAGCGCTTCTCTGTACGGAAGTAGGAGGGATCG
ACCAGAGGAATGCCCTGCTCGGCCGCGAAGGCTTCGGCGCCCTGCCCGACCATCATCACG
TGGCGGGATTTCTGCATCACGGTCTGCGCCAGCAGGATCGGGTTGCGCACCCGCTGCACG
CCCGCCACCGCGCCCGCCGCCTGGTTCGCGCCATCCATGACCGCCGCATCCAGCTCGTTG
TGGCCGTCGTGGGTGAACACTGCGCCCTTGCCGGCGTTGAAGGTGGGATCGTCCTCCAGC
ACGGTGATCGCGGCGGTGACTGCGGCCAGCGCGGGGCGCCCCGCCGCCAGTTCCGCATGA
CCCTTCAGCAGTGCCGCCCGCAGCGCGTCACGTGCGGCCTTTTCCTCGGCCGGCGACAGG
TCCTTGCGCTCGACACCGGCGCCGCCGTGGATGACCAGCAGCGGTGAAGCGGCCGGTGCG
GCCTGGGCAAGCATGGGCAGGGACAGCAGCGCAGACAGCGCCAGGCGCAGTTTCATCGGA
TACGTCTCCAGCAGTAACGGGGAATGGATTGCAGGGTAGTGCCGGCCGCTGGCCGGCGAG
GGGCGCATCAGGGAATGTGGGTTGCCGGCAAGCGGCCGGCACTACCGAAGCGTGAACTCA
AGCTCACCGTCGCTGACGTCGGCCACGGCCTGGTAGTCGGCCTCGGCCTGGACGTCATCC
AGGCGCATGCGGCTGCCGCTGGCGACCACCGTTACCGGCACCGCGCGGAAGCGCAGCGGC
TCGCCCTCGACCAGGCGGTCGGCATCGCGACCGGGGCTGACCACCCAGACCTTGCCCTCG
CCATCAGCGCTGTAGACCTGCGCCTGGCCATCGGGCTCCACGCACAGGGCGGTGTCCTCG
TCGACGCCGATGCCGACGATGTCGGGGTCGCCGCTGTCCTGTGCGGCGCGCGCCACGAAC
ACGATCAGGCGACCGAGCCGGTCCCGCTTGTCGAAGTGGGTGTCGGTGACCACGCGCTGC
AGGTAGGGCATCTGCAGGAAGCCGCTGTCCATGGTCACCGCGCTGCCCATCGGGTCCGCC
AGGGCACCGGCAGAGGTGATGCTGCCGCCGTCCATCGCGCCGTAGGCATAGCCACCGAGG
ATGGCGAGCCCCGCACTGGTACCGGCAATCGGCTTGCCAGCGCGCACGTGGGCGTTCAGC
GCGCGGTTGAGCGCAGTGCCCTTCCAGAAGCGGATGTAGCGCGACTGGTCACCACCGGCA
ATGAAGATGGCATCAGCTGCGGCAACCACGCGCAGCACGGCCGGATCGTCGGCGCCGCGG
CGGCTGTCGAACACCAGCGTCTGCACTGCGGTGGTACCGCCGATCTCGCGGTACAGGCGG
TCCTGCAGCTCATCACTGCCAGAAGCGCGCAGGATCAGCACGCGGCCATTGCCAGCCTGC
TTCAGCCACCAGTGGAAGGCCTCCGGCACCCATTCGCCACCGCCCATCAGCATCATGGCC
GGTGCGCGCGGACCGGGCCGGGGCGCGTCGAGATCGCCGGCTTCGTAGTAGGCGAAGCCC
GGGCCCTGCAGGTCCTGCGCAAGGGCGACCAACGGCACGGCCAAGACCAGCAGCGCCAGC
CAGGCGAAGGGGGCACGCAGGGTCCGATGGAGGCGTCGCATCTTGATCTCCCTGAACAAA
ATCGACTTGCAAGCGTTTCCACTCTTTGCCAGATAGGGACCCAGTAGTCAAGGACATGAA
AAAGGCGTTAAATGCGCGCGCCCGTTCCGGAAATCTGAATGGGGGACAGGGCCCCTCCTC
TGCGGGCCGGCTTCATTTCCGAGAATTCCTCATGCGTAGAAAGGCGATGGCGTGGTCGAT
CCAGCTGGCGTTGATGGGCGTGGCTGCTTCCGCGGCGGCCCAGGCACCGGCTTCCTCCTC
GGTTCAACAACTGGATGCGGTGCAGGTCACCGGTTCGCGCATTCCGCGCGCCCAGGTGGA
AGGCCCCGCCCCGATCACGGTGATCAACGCCGAACAGATCCGCTCCAGCGGCTTCACCAG
CGTGCCGGACGTATTGCGTGCAATGACCCAGAACGGCGGTGAGACCCAGAGCCAGCAGTC
TTCCAGCGGCGCCGACTTCTCGCCGGGCGCCCAGCAGGTGGACCTGCGCGGCCTGGGCCC
GAACCACACGCTGGTGCTGGTCAATGGCCGCCGCATCGCCGACTTCCCGATGCCGTTCAA
GGGCCGCAGCAACTTCACCGATGTCTCCAACATCCCGCTGGGGATGATCGAGCGCATCGA
AGTGCTGACCGGCAGCGCCTCGGCCATCTACGGCTCGGACGCGATCGCCGGCGTGGTCAA
CTTCATCCTGAAGAAGAAGGCCGACAGCACCACGATCGACATGCGCATGGGCACCACCAG
CGAAGGCGGTGGCGAGTCGTTCGACATGAGCCTGGCCAGCGGCTTCAGCCGCGGCAACTT
CAACGCCGTGTACAGCGTCGAGCTGCAGTCGCAGACCCCGCTGTGGGCCTATGAGCGCGA
CATCCAGGATTCGACCCAGGACGGCCCCAGCGAGGGCTCGCGCATCGCCCGCCGCGCTTA
CCTGCGTACGGACTACAACGACGACTACCTGGATCCGGGCGCGGCCACCTGCGAAGCGCT
GGCCGGGCAGAACCAGGGCAGCACCTACCGCGCCTACCGCCCGCGCTACGGCTACTACTG
CGGCAGCGACAGCTCGATCGGCTACGGCACCATCCTCAGCAAGCGCCGCGGCGCCAATGG
CTACGCCTCGCTGAGCTACGACTTCGACAACGGCCAGCAATGGTTCGCCGATGTGCAGCT
GGGCTACCACACGATGTCGCTGATGCGCGACGTCACCAAGTGGGGCCGCATGGACGCCAA
TGGCGATGAGTCGGGCTATTTCAACAACCAGGCCACCGGCGAGATCGAGTTCTGGCAGCG
CCAGTTCTCACCCGAGGAAATGGGGGGCCTGCGCAATGCGATGGTACGCAGCACGCAGAA
GACCTTCAGCGTGACCACCGGCTTCAAAGGCAATCTGGCCGGCAACTGGGACTACGAAGC
GGCGCTGAGCCATTCTCAGTACCAGTCGCGGATCAGCTGGGCGCAGATCATCGCCGCCAA
GGCCAATGACCTGTTCCTGGGCCCGCAGCTGGGCGTGGACGACGACGGTTTCCCGATCTA
CAACGCGGACCCGTCGCGGCTGTACCGGCCGCTGACCCGCGCCGAGTACGATTCGATTGC
CGCACGCACTACCTATTCGCCGAAGTCGCGCACCGAGACGGCTGCATTCACGCTGACCAA
TTCCGCGCTGTTCGGCCTGCCGGGCGGTGATGCCGGGTTCGCCGCGACCGTGGAAGTGGG
CCAGCAGGCCTATGCGCTGAATCCCGATCCGCTGGCCACCCAGTACTACTACTACAGCTG
GAAGGATTCGGACGGCCAGGGCTCGCGCAACCGCTGGGCGACCGCCGCCGAGCTGCGCAT
GCCGCTGCACGAGACGGTCAACCTGAGCGTGGCCGGCCGCTACGACCAGTACCGCTATTC
CGGCAACACCATCGGTAAGGCGACCTGGAGCGGCGGTCTGGAATGGCGCCCGATCGACAC
GCTGCTGGTACGCGGTTCGTATGGCACCGCGTTCCGCGCGCCGGACCTGCACTACGTGTT
CGCCGGACCGGGCAACGACGAGACCACCGCCGAAGACCTGTACAGCTGCCGCGCCGATGG
CGCCAGCGACTGTTCCGACTACGAGCGCAACCTGATCCGCAGCCGCACCGGCAACCGCCA
GCTCGACCCGGAAACCAGCACCTCGTGGAGTGCAGGCTTGGTCTGGTCGCCGGCGATCGG
CCTGGACCTGTCGGTGGACTGGTTCGACATCGACATGCGCAAGCAGGTGCAGGACATGGA
TGTGCGCACCCTCCTGGCCAACGAAGCGAACTGCCGACTCGGCAGTGCCGACATCAATTC
GCCGACCTGCGTGGACGCGCTCGACCGCATCACCCGTACCAGCGACGGCCGCCTGTACGG
CGTGCGCGTGGCGCCGATCAACGTCGCCCGCGAGTCGACCTCCGGCATCGACGTCGGCCT
GCGCTACCGCCTGCAGACCGGTATCGGCGACTTCATCCTCAATGGCACCCACACCTGGGT
GAAGAAGCACGATTTCCAGCGCTACCCCGGCGATCCGACCCTGGACCAGTTCGCGGTCAA
CAGCGGATTCGACATCCCGCGCACCAAGACCAGCCTGAGCGTGACCTGGGAAAAGGACGC
GTGGTCGGCCACGGTCTACGGTTCGCGCCTGGGCAAGCTGCCGACCTCGGACAACTACGA
CCAGTCGTTCGACTGGGAAAGCGGTGACAGCCCCTACGTGAAGGCGACCTACCGCTACAA
CGCCTCGGTGCAGTATCGCTTCGACGACCATTCGCGCCTGTCGCTGTCGCTGGTCAACGT
GTTCAACAAGATGCCGCCGAAGGATGCCACCTACACCGCGTATCCCTACTACGACGTGTC
CTGGTTCGACAGCGTCGGCCGTACCATCAACCTGCAGTACACCCGCAAGTTCGGTGGCAG
CGCGCTGTAAGTGCCCGGCCAATGTCGGTACAGGAAACCCCCGCTTCGGCGGGGGTTCCT
TTTTTTGCCACCTGAACGGTGCCCGCGTGCAGGCTCCGGGCCGGTCGGCCAGCCGGGGAT
TTTAGGAAACAGCTGATTCCGCGCCGTCCGCGCCGCTTCCTAGCATCGTTGCATGTTCCG
CTTCCCCCGCCCTTCGCTGCAGAAGACAGTGCCATCGACCACCGCGTCGGTGCTGTTGCG
CTGCCTGACCGTCTGTGTCTTCATCTGCCTGGCCGCCGCGGCCGGGTTCTACCTGCTCAC
GGCATTCACCGAGGACATCTCGACCCATCGCCGCGAGATGAATGCAGCGGCCTACAGGGC
CCAGATCTATTTCGACCAGCGCGAAGCCCTGCTGCGCTACCTGGGCGATTCGGTGCTGGC
CGGCCGCCCGGATGCGCCAGCTGCGGACAGCGAAGGGATGCGCCAGGTGCCGCTGGATGG
TCCCGGTGGCCAGCCGGGACAACGGCTGCTGTTGTCAGCGCGTGCCGAGCGCACGCTGCA
GGCGCTGCAGACGCACCTGCTGCTGGTCGATGCGCGGGGTGCGCATTGGCTGGCCGGCGA
CGCGGTCGACGTCGACCTGGCGCGCCTGCCGTCGCTGCGTGCACTGCAGGCGCGCAACGG
CAGCCTCGAGGGCGCTGACCGGGTGTACTGGCTGCGCCCGGGTGACCGTGGCGTCGCACT
GGCGCAGCCGGTGCAGTCCGGTCCCCATCCGGCGCAGTGGCTGGTACTGCTGCTTGATAC
AGATGCAGCGGCGGGCATGATCGATGGCCAGGGCATCGGCGGTTATGCGTTGCTCGACCG
TTCTGGGCAGCCTGCATTGTCCAGCCAGGCGCCGCGGCTGGATCGCGCGGGCTGGACAAT
CCTGCGGGAACGCCAGGACGACAGCTTCGGTACGTTATGGAGCGGCGGCCTGCCGCGCGG
CGTAGCGCTGGTGAAAAGTGTCGGCAATGACGGCTGGCGGTTGGTCTACCACCTGCCGCC
GCAGCTGCTGCTGGGCGACCTGGCCGTGCCCCTGCTGGTCTGCGTGCTGTTGCTGCTGCT
GGCCGGTGTTGCGCTGCGCCTGCTACGGCATCGCGTGGACCTGCAGCTGATCCAGCCGGC
CCTGCAGCAGCACCGCCGCCTGCTGGAGAACCTGGACTTCAGTTCGACGGTGATCGACAT
GGCGCCGGTCGGCATCTGCGTCCTGCGCCGCAACGACCGCGCGCTGCTGCTGTCCAACCA
GCTGCTGCGCGACTGGCTCGGCGAGGAAGGCGAACATAGCGACTGGCAGGCGCCATGGCG
TGGACATGCCGGCGAGCGCGGGCGCGGACTGGAATTCACCACCCGCGACGGGCGCCAGCT
GCAGGTGCTGCACGCGGCCTGCCGCTACCAGGGCGATGATGTGCTGCTATGCGTCTTCCA
TGATATTTCCCGACACCGCCAGGCACAGGCCGCACTGTCGTCGGCACGCCAGGCGGCCGA
TGCGGCCAACCAAGCCAAGAGCGCGTTCCTGGCCACCATGAGCCATGAAATCCGCACTCC
GCTGTACGGCGTGCTGGGCACGCTGGAGCTGCTGGGGCACACCTCGCTGGACGCCCGGCA
GTCGCAATACCTGCGCACCATCGAGAGTTCCTCGTCGGTCCTGCTGCAGTTGATCAGTGA
TGTGCTGGATGTGTCCAAGATCGAGTCAGGGCAGCTCAGCCTGGAGCCGGCTGCGTTCTC
GCCGCGCGAGCTGACCGAGAGTGTGCTGCGCAGCTTCGCCGCGTCAGCCACCTGCAAGGG
CCTGCAGATCCTGGTCTGCACCGATCCGCGCCTGCCGACGCGGGTGCTCGGTGATGCCGA
CCGCATCCGCCAGGTGCTGGGCAACCTGCTCAGCAACGCGATCAAGTTCACCGAGCATGG
CCGGGTGGTGTTGCGCGTGCGCCAGGTACAGCGCGAAGGTGAATCGAGCGTGCTGGCCTG
GCAGGTGACCGATACCGGCGTGGGTATTGCTGCGGAGGAACAGGCGCGGCTGTTCGAACC
GTTCCGCCAGGTCCGCGGCGCGGCCAGCGCGCAGGGTACCGGCCTGGGCCTGTCCATCAG
CGACCGTCTGGTGCGCTTGATGAGCGGCGAGCTGCAGGTGGTGAGCGAGCCGGGCCTGGG
CAGCAGCTTCAGCGTCCGCCTGCCATTGCCGGTGCTGGCCGCTGCCGAGGATGGGCCCAC
ATTGCTGCCGGAACCACCGATCCTGGTGCGCGGCCGCGACCGCGAGCTGGTCGACAGTGC
CTGTGGCTGGCTGTGTCGCTGGGGTGCCAACGCGCAGCCCCTGCTTGGTGACCCGACGCT
GCTGGACCATGACGGCGCGATCCTGATGGATGGCGAAGCAGCCACTCCGCTGGCATGGTC
GGGCCCGCGCGTGGTGGCATCGATCGAGGGCGGTGACCAGCCGATCACTGCCGCCGATGG
CAGCCTGGTCGTGACCCTGCATGGCATGACCGCGATCGGCAATGCGCTGGCCAACGTGCA
GCAGCAACGTGCGGCGCAGCCGGAGACCACGCGCTTGGCACCGCCCGTGCCGCTGGGGCT
GCGCGTGCTGGCGGTCGAGGACAACCCGATCAACCGGGTGATCCTGGCTGAGCAGCTGCG
CACCCTCGGCTGCGACGTGGAGCTGGCACAGGATGGCATTGAAGCGCTGCAACGGTGCCG
CGAGCAGTGCTTCGATCTGGTGGTGACCGACATCAACATGCCGCGCATGGACGGCCACGC
GCTGGCCCGCGAGCTGCGCGATGACGGCAACCTGGTACCGGTGATCGGCGCCACCGCCAA
TGCCACCGCCGAAGAGCGCGAGCGCTGCCTGGCCAGTGGCATGCAGGGCTACCTCAGCAA
ACCTATCGACATCGCCCGCCTGCGCAAGGCACTCACCGCCCTGCGCCAAGGAGATCCCGC
ATGACCCAGCGTGTCCTGATCCTGGAAGACCAGCCCTTCCAGCGTGGTTTCCTGGCCAAT
CTTTTCGGCAGCCGCGTCGGCGTCCAGGTCGATGCCTGCGAAGACGTGGATGCCGCCATC
GCACTGTGTGCCTGCCAGCCCTACGACCTGGTGGTCAGTGACCTGCTGATGCCCGGGCAG
GACGGCATCCAGTTCATCCAGGCGCTGGCGGCGCAGCCACGCCCACCCCGCCTTGCCGTG
GTCAGCGCGGCCCCGCGGCGGATGATGACCTCGGCACGGCTGATGGCCGAATCGCTGGGG
CTGGAGGTGGTCGGCCTGCTGCCCAAGCCGGTGGCGGCCGCTGACGTGGACGCGCTGTTC
GAGGCCCTGGCTCAGGCGCGTCCGGTCACCGGCAAGGCACCGTCAAGCGCGGCGGCGGCA
GCCCCCGAACCGGATGCATCGCAGCTGCGCCAGGCCATGGCCGATGGCAGCCTGACGGCC
TGGTTCCAACCGAAAAAGTCACTGCAGTCAGGGCGGGTCGTGGCGGCCGAGGCACTGGTG
CGCTGGCGCCATCCGCAGCTGGGCACGCTGGCCGCTGGCAGCTTCCTCCCGGCGATCTGC
CGATACGGGCTGGAGGGCGATCTGCTGCGGATGATGCTCAAGGCCAGCATCAGCGCGCAG
GCACGATGGCGCATGCAAGGCTTCCGGGTACCGGTATCGATCAACCTGCCGCCTCATCTG
CTGGAGCAGTCGGACCTGCCCGATGAGCTGCTGGCGCTGACCCTGGCCCACGGCGGTACC
CCCGGTGAGTTGTGCTTCGAACTGATGGAAAACAGCACCACACGGCACGTCAGCGACTTC
TATGCCGGTGCCTGCCGGCTGCGCATGAAGGGCTTCGGCCTGGCCCAGGATGATTTCGGG
CAGGGCCTGAGTTCGGTCCACAACCTGGTCAATACCCCCTTCACGGAGGTCAAGATCGAC
CGCGCGCTGGTCAGTGGCTGCGCCCGTGACCCGGCCCTGCACCTGACCCTGTCGACGGTG
ATCGCGCTGGCCAACCAGCTGGGCCTGACCATTGTGGCCGAGGGCGTGGAAAGTGATGCC
GACCTGGCCGCACTGCGGCAGCTGGGGTGCAGCCAGGTGCAGGGTTTCCTGATCTCGCAG
GCGCTGCCCTCAGACGAGTTCACCCGCCTGCTGGACGAAGAAGCACCGCAACTGGATGAA
AGATCGCGAGCCGCCCTGAGCTGACACGGATTCCACAGCGACTTCACAACATCATCAAGT
CGCATTGACGATCCTGTCTGTGCAGTGGCGGCGGACTTTGCGCTGCCGCCACCGGTGCCT
CTGTCCGCCCCCACCCTGAGACCCGCCATGCCGGCCGAGGCCGCCCCTGTTCGCCGACTC
GCTCGCCGCTCACTGCGCGTCCACGCCCTGCTGATCGGCGTGGTGGTGCTGGCGACCCTG
CAGGCCGGACTGCTGCTGTCGGCCGGCTCGCAGCTTTTGAACGAAGAGCGCAGCAAGATC
GAGTACCACTTCCGCCGCCTGGACGGCACGCTTCGCGAGCAGGAGCGCTTCCTGCGCCAG
TGGCGGCTGCACGATGTCGGCGCTCGAGGACAGCCGGTTGCCGATGCCAGCGTGGAACTG
CAACGCGGCCCGTTGTTCGCCAACTTCGCGGCGATCGGGAGCGAGGGAGCCAGTCTTTCG
CTACCGAACGAGCTGGGCGATCGTTTCCTGCGCTTCTACGGCACGTTCTGGTCGGCCTCG
CACTACCCACCACCGCAATGCCTGCTGGTCGATGGCCAGGGCACGCGCGGGCTGCTGGCA
CCGGTGCAGATCGGCGTTACCGATGCGAGCCAGAACAGCCCGCATCACCTGCGCCCGGCG
ATCGCCGACATCCACCGGGTCATGGGCACGCGTCCGGCGCTGCAGCGCGGTGGCATCGTC
TGGGTGAGCGTACCGTGGCGCGACCGGCAGACCCGTTTGCTGGCCATCGCGCATGCGCCG
CAGGATGCACGCCTGTGGGGCGAGGACGACAAGGATTCACAGGCCGCGCTGGCCTGCCTG
CTCGATCCGGGACGTGTCGATGACTACCGGCAGGTGCTGGGTGTTCCGGTGTTCCAGCGG
CTGTCGCTGTTCGATACCGATGGCCAGCGCCTGCTGGGCGATGCAGCAGACGCCAGTGAC
GCTGGCACCTCCTGGAAGGCCGGCCTTGCAGGCCTGCAGTTCCGCATGCGCAGCGAGCGC
GGCTGGCTGGCGGTGTACCACGTCAGCTGGCGGCAGGTGTTCCAGCACCCACAGGGGCCC
TTGCTCGGCGCGACCGTGGTGGCGCTGCTGCTGGCGTTGGGTGGCACGCTGCTGCTGCGC
GCGTATCGGCGTTCGGTCATCGAACCACTGCGCAGCAACCACGCGCGCCTGCTGGAAAGC
GAGGCCTTCAGCCGCACCATCCTGGACAACGCGCCGATCGGGCTGTGCCTGCTGCGCCGT
ACCGATGGCAATGTGCTGCTGGACAACACCCTCGCCCGCCGCTGGCTGGGCGAAGACCAC
CACAGCGGAGGCTGGCATGGCCCTTGGCGGCGCAGCGTGCTGGCCGCTGGAGGCACCACG
CTCGGCGATGGGCTGGCCTACACCACGCCCGAAGGCCGCCACCTGCTGGTGACCGCGACG
CCGGCGCGCTATCGCGGCGAGCCGGCGGTGCTGTGTCTGTTCATCGATCTCAGCAGCCAG
CATGAAGCCGAACAGGTGCTGCAGCAGGCGCGCCGTGCCGCCGACCAGGCCAACCGGGCC
AAGAGCCAGTTCCTGGCCACCATGAGCCATGAAATCCGCACGCCGCTGTACGGCGTGCTC
GGCACCCTCGAACTGCTCGGACTCACACCACTGGATGCGCGGCAGCAGGACTATCTGGCG
ACGATCCAGCGTTCGTCCTCGACCCTGATGCAGCTGATCAGCGACATCCTCGACGTCAGC
AAGGCCGAGGCCGGGCAACTGAGCCTGGAGCCCAGCCCGTTCGATCCGGTGCGACTGACC
GAGGATGCGCTCGACTCGTATGCTGCCGCGGCCGCCAACAAGGGGCTGCGGTTCTACGCC
TGCATCGATGCCGACGTGCCACCCGTGGTGTGCGGTGATGCCGCGCGGATCCGCCAGGTC
CTCAACAACCTGATCAGCAACGCACTGAAGTTCACCGACAGCGGGCGCGTGGTGGTGCGC
GTTTCGGCACGCTGGCAGGAGCAACGCTGCTGGCTGCAGTGGCAGGTCGCCGATACCGGT
ATCGGCATTGCCAGCGAACACCAGGCGCACCTGTTCGAGCCGTTCTTCCAGGCCAACCCG
GGCACCGATGCGATGCGCGGCACCGGCCTGGGGCTGGCCATCTGCGCGCATCTTGTGGCG
TTGATGGAAGGCCAGCTGCGTGTGGTCAGCGAGAGCGGCCTGGGCAGCAGCTTCAGCGTC
GAACTGCCGCTGCCACCGGCGCCGGCGGATCCGCAGCAATCCCCTGCGCCGCAGCTGCCT
GCGGGCCTGCAGGTCCAGGTACGGGGCAGCGTGCGCGAGCTGGTGCAATCGCTGTGCGAA
CGCCTGCAGCAGCGTGGTGCACAGGCCAGCGTGTACCGGGAAGACAGCACGGCAGACTTG
CCATCGCCCACCGTGCTGCTCGACCTGGTCCTTGACGACCCGCTGCCCCGGTGGGCCGGT
GGACCGCGTGTGGTCGCCTGCCGCGAAGGCGGCGTGCGCCCCCGGCACATTGATGGCTTC
TGGCAGGTTGGCCTGCACCGGTTCGATGCGATCGTGCTCGCGTTGGCCGCGGCCAGTGGC
CAGCCACTGGCGGCGAGCGCCGAAGGGCGCCTGCCGGCGACGCGTCGTTTCGGCCTGCAG
GTGCTGGTGGCCGAGGACAACCCGATCAACCAGGCGATCCTGCGCGACCAGCTGGAACAG
CTCGGCTGCCGTGCCGTGGTCGCCAGCGATGGCAATGAAGCGCTGGGCTACTGGCAGCAG
GGCGCGTTCGCGCTGGTGCTGACCGACCTGAACATGCCCGGGATGGATGGCTATGGCCTG
GCGCGCGCCTTGCGGGCGCGCGGTGTCAGCGTGCCGATCCACGGAGCCACCGCCAACGCC
GATCCGGCCGAACGCCAACGCTGCCAGGAATCGGGCATGCAGGGCGTGCTGGTCAAGCCG
ATCACGCTGGAAGCGCTGCAACGCCTGCTGATCCGGATCACCCAGGGCGATGTGGCGGTT
TCCGCGCCGCCGCAAAGTCCTGTATCCACCGATACGCGCGATGATGATCCGCCGCTGCAG
GTTCCCGCAAGAATGCAGGCATTGTTCGTGCAGACCATGCAGGCTGACCTGGACAGCCTG
CGCCAGTCGATTGCCACCGCCGATCCCGCGCGCGTGGTGCAGGTACTGCATCGCATCCGC
GGCGCACTGGTCATCGTCGGCGCACCTGCGCTGGTGGACAGCGGCCTGCAGATCGAACAG
GGCCTCGCAGGCGGCGATGACCTGGTCACCCAGGAGGCTCCGCTTGCCGGCTTCCAGCGA
CGCCTCGAACAGCTGCTGCATCCGCTGCTCGGCGCGGTATCTCCTTCCTCATCTGACGAC
CCGAACCCGCCATGACCACACGGATCCTCATCGCCGACGACCACCCGATCGTGCTTGCCG
GCATCCGCGACGTACTGGCCGGGGAGCTGGACCTCGAGGTCGTGGGCGAAGCGGCCGACC
CGGCGACGCTGATCGAGCTGATGACCCGGACCCGGCCACAGGCGGTGATCACCGACTACA
GCATGCCAGGGGGCGACCGCTTCGGGGACGGCATCAAGCTGATCTCGTTCCTGCGCCGCA
GCTTCCCGGAGACGCGCCTGCTGGTGCTGACGATGGTGTCCAACCCGTCGTTGGTTGCGG
CGATGTATGCCGCTGGTGCCGGCGGCGTGGTGCTCAAGAGCCATGGATTGGGCAGCCTGG
TACAGGCCCTGCGCGTGGTGCTGGCCGACCGCGTCTACCGGCCCCCGGGCCTGCTGCCGG
TAGCGGCGAGCGAGCCGGCCGATGCCGATGCGGTGCGTGCGCGGCTGTCGCCGCGCGAGC
TGGAAGTGATCCGGCTGTTCACCGGCGGCATGAGCGTGGGCGACATTGCACGCCAGCTGC
AGCGCAGCGCCAAGACGGTCAGCACGCAGAAGATCAGCGCGATGCGCAAGCTGGGCGTGG
ACAGTGATCAGGCGCTGATCGAGTACTGCCTGCAGGCCTCGTTGTTCGCCTGAGGTCCAC
TCCAGGCTGAACCCTGCAGCCCCTGTACAAGGGCCTGCACCGGCTTTAGGAAACGCCTGA
TTCCATAGGACAGCGCCGATTTCTAGGCTGGACGCATCCCGCCTTGGTGCGCCTGCCGGC
AGTAGCTGCGCCGCCCTGGGGGACGGAAGTCCGATGGCGCCTGCAGCTGCCATCGCGTGT
GGCTTCCGCAGCGACGCGGCACTGCCGCGCCAGTTCGCGCAGCCGTGCTGCGCCCTGCCA
CAGGAAGTCCAACAGAATGTACGCCTCCCCCACACGGTACCGCCGTGCGCCCGGGCGCGC
GCGCCTCGCGCCTGCCCCCCTCCTTCCCAGCCTGCTGGCCACCGCCCTGTGGGCGGCGCT
GCCGGTCCACGCTGCCGATCTGACCGGGCCGCTGAAGGTCATCAATGGCCAGACCCTGCA
GCTGGGTGCGAGCGATACCCTGCTGCACTCCATGGGCGGCTTCGCCCTGGACGTGAACGG
AGCCGGCAGCACGGCAACGCTCGATGGCACGCGCGTCGATGTCACCGGCGGCGGCAGCGC
AATCCAGGCCTCCGCAGGCGGCAGTGTTCTTGTACAGGGAGGTCGCATACAGCTTGGCAA
TGGAAGTTCAGGCGTCGGTTATGCGCTCAACGCAACCGGCATCGGCAGTGTCATCCACGC
CAGCAACCTGGTCATCAATGCCTATCGCAACAGTTCCGGCTACGGCACGGTCAACGCCAC
CAACGGCGGCAAGATATGGCTCGATGGCGGCAGTGTAAGCAGCGATGGTCATGCCCTGTA
TTCCAGCGGACGTGGAAGCGAGCTGCATGTATCGGGTACCACGATCAGCAACGGTGCCGG
CCGCGCCATCTATGCCGACGGCGGCGCACTGCTTTCGTTGGAATCACTGGCGATGACGTT
CGCGCAGGCGACCAACGGTTCCAGCGGCCGCCTGTCCGCAAGCGGCAGCGGAAGCGTGTT
GTCGCTGCGCGACGTGGATGTCATCAATGGCTACTTCGACATTGACAACGGGGGGATCCT
CCGCATCACCGGGGGCACCGCCACCGCCAACGGCAGCAGCATCCGACTGATGGGAAACCG
GACCAGTCGAACGTTCGCCACAGCGGAAATCACCAATGCCCGCTTTGAAAGCACCGGCGG
CTACGGCGTCAACGTCAACAGCTGGGGCAAGTTGACCGCCGAGGGCGCGCACTTCACCGT
GCGCGATGGCAATTCCGGGATCTGGCTGTCCGGTGCCGATTCGCTGGCGGACCTGAGCAA
CACTGTGATCAGCACCTTTGGTGACAACGGGTATGGCCACGGTGTGGACGTATGGGGTGG
CACCGTGACGATCGCCGGTGGCAGCATTGATACCCATGGCGATGGCGTCTACGGCCTGCG
CGCTTCCGGCAGCAACCCTCCAACGCCCTACTCCCGGATCCGTGCCAGGAATCTCGACAT
TGCGACCTACGGTGCGGTGTCCGGTGGTGTGTTCCTGGGCGGCAGTACCGCGGACATACA
GCTGGACGGCGGCTCGATCACCACCCATGGCGCAGCCTCGTTCGGCATCGTGCAGATGAA
CACTGCAAAGCTCACTGCGGACGCCCTGCACATCCAGGCGCTGGGAACGAACTCGGGCGC
CTATCGTTCCTACATCACCGTATTTGGTCCCTACTGGGATCGGCTGGTGTTCAACGACAG
CCAGATCGAGACCCTGGACGGCCCTGCGTTGTGGCTGCAGGGAAGCAACCACGAACTGAC
ACTCAACAATACCGCCGTTGTCGCCCGTCAGGGAGGTGACCTGGTTGGCGGCCGACTGCT
GAGGGTCAGCGATACCGTGTTCACTGATGGCAGCTCGGTGGCAACGTCCGAGATCCGCTT
CACCGCGGACAACAGCCGCCTGAGCGGCGACGTGATCGTCGACAGCGCGACCGCGGATGT
TCGCATGGTGCTGCGCGACGGCACTTCCTTCAGCGGTGCCCTGCGCAATGACTCCGGCTA
CCAGGTCGCACAACTGGCGCTGGATGACAGCAGCCAGTGGAACGTGCGTTCCAGTTCCAG
CGTCGGTACGCTCGAACACGCCGGCACCATCGCTTTCGATGCGCCGGCGGCCGGCGATTT
CAAGACCGTTACCGTCAGCGGCGACTACGTGGGCAACGGTGGCCAGTGGATCTTCAACCG
CGCGCTGGGCGACGACACTTCGCTGGGCGATCAGCTGGTGATCAACGGCAACAGCAGCGG
CACTGCCAACGTGAGCGTGCGCAACGCCGGCGGCGCCGGTGCATTGACCCAGGAGGGCAT
CCGCCTGATCACCGTGGCTGGCCAGTCGGATGCACAGTTCAGCCTGCAGGGGCGCGCGGT
CGCCGGTACCTACGACTACTTCCTGTTCAAGGGCGGCGTGTCGACCCCGGATGATGGCAA
CTGGTACCTGCGTTCGGAATACGCGCCGCCGGTCGATCCACCGGAGCCACCGATTGATCC
GCCGCAGCCACCAGATCCCCCGGTCGATCCGCCGTCGCCGCCGGAACCGCCGGTCGATCC
ACCATTGCCGCCGGAGCCGCCGATCGATCCGCCGCGCCCGCAGGTGGAACGCCCGGAACC
GGCGGCCTACCTGGCCAACCGCAGCGCCGCGCTGGGCATGTTCCGGCACAGCCTGCACGA
CCGCGCCGGTGATCCCGCCGCCGAAGCGGGCGTCAGCGGCGACGCCGTGGCCTGGATGCA
TCTTCGCAGCGCGCAGCCCGACAGCCACGACCGCAACCGCCAGGTCCAGGTCGATGGGCA
GATCAGCAGCGTGCTGGTCGGCGTCGGCCGCCGTTTCGAGGTGGGTGGCACGGGCGAACT
GCAGGCAGGTGCGATGCTCGGCCACGGCCGTGCGCGCAATGACAGCCGATCGCAGGTGAC
CGGCTACACGGCGCGTGGCGTGGTCACCGGCACCAGCGTGGGCGCCTTTGCCACCTGGCT
GCAGGATGCACGCATGCAGGGCGGCGCCTATGTGGATGGTTGGCTGCAGTACGGCCGCTT
CCGCAACAGCGTGCAGGGCGAAGGCCTGCAGAAGGAGCGCTATGACGCCCGCAACTGGAG
TGCGTCGGCCGAAGCCGGCTATGTGCTCCCCCTGCGGCGCACCGCGCAGCGCGGCATCTA
CCTGGAACCGCAGCTGCAGGTGGTTCATAGCCGCTATGACAGCGACCGCGTGGTCGAGGC
CAACGGCACGGTGGTCGAGGACCGCGGCGGTAGCGAGACCAGCAGCCGCCTCGGCCTGCG
CCTGTACAGCCGCGGGTTGAGCCCGGCGCAGGGCCAGGTGCACCCGTACGTGGCGGTGAA
CTGGTGGTCCGGCGGCAATGGCGCAGGCCTGGCGATGGACGGCGAGCGCCTGCAGCGGCA
GCTGCCGCGCGACATCTACGAAGCCAAGGCCGGTGTGCAGGTGAATCTGTCCGGCGGTTG
GCGAGGCTGGGGTGAATTGAGCCGGCAGAGCGGTGGCATGGGCTTCCGCGATATCAGTGC
GCAGATGGGCGTGTCGTACACCTGGTGATGCGGGAAGTGCCCGGCAAGGGAGTGCCGGGC
GCTTTTTCCACATGCCGCGTGGAAAGCGATGGGGGTTAGGTGTGGACAAGTGCCTGCGAA
CCGCATGGAGCAAGCGTTTCAGGACGTGGCTATTTTTTATCCATGCCTCTTCGCGGTTTT
CCACACCCCTCGTGGAGAGTGGTTGGGATTTGATGTGGACAAGTAGGTGGGAGTGTTGCT
GCGCAAGCGCTTCGAAGCGTGGTCAAAATTTGTCCACGCTGCACGATCGAGGCAGGTAGC
GCCGAGCCCGCGCTCTGCTCACGTCCATCGCAGCCGTGCATCGGCTCGGCGCTGCATCAG
GTTCGCCGGTTTTCCACACTCGACGTGGAAAGCGATGGGAGTTTGCTGTGGACAAGTACC
GGCGAACATCACACCGCAAGCGTTTCGCAGCGTGGTGTTTTTTTGTCCATCGCCGGAAAC
GCGAACGCCCCGCACAGGGCGGGGCGTCCGGGGTCGATCCGATGCCGCTGGATCAGACGT
TGAAGCGGAAGTGCAGGATGTCGCCTTCCTGCACGCGGTATTCCTTGCCTTCCAGACGCA
GGCGACCGGCTTCCTTGGCGCCGGCTTCGCCCTTGTACTTGATGAAGTCGTCATACGCGA
TGGTTTCGGCGCGGATGAAACCCTTCTCGAAGTCGGTGTGGATGACTGCGGCAGCCTGCG
GGGCGGTGGCGCCCTTGCGTACGGTCCACGCGCGGACTTCCTTCACGCCAGCGGTGAAGT
AGGTCTGCAGGCCGAGCAGGCTGTAGGCCGCGTTGATCACGCGGTTCAGGCCCGGCTCGC
TCAGGCCCAGGTCGGCCAGGAAGGTATCGCGGTCTTCGTCATCGAGCTGGGACAGCTCTT
CTTCGATCGCGGCCGACACCGGCACCACCTGCGCGCCTTCGGCGGCAGCATGCGCACGCA
CGGCTTCCAGGTGCGGGTTGTTCTCGAAGCCGTCTTCCAGCACGTTGGCGATGTACATCA
CCGGCTTCAGGGTCAGCAGGAACAGGTCGCGCACCAGCGCCTTCTCTTCCTCGTCCAGGC
CGACCGAGCGACCGGCCTTGCCGTCCGACAGCGCAGCCTGCAGCTTGGCCAGCACCGGCT
TGCGCGCCGCTGCGTCCTTGTCGCCGCCCTTGGCCGCACGCTCGGCACGGTTCAGCGCCT
TCTCGACACTGTCCAGGTCAGCCAGCGCCAGCTCGGTGTCGATGGTTTCGATGTCCGAGA
TCGGATCGACCTTGCCAGCCACGTGCACGATGTCGCCGTGCTCGAAGCAGCGCACCACGT
GGGTGATCGCGTCGACTTCGCGGATGTGCGCCAGGAACTTGTTGCCCAGGCCTTCACCGC
TGGCGGCACCGGCCACCAGGCCGGCGATGTCGACGAACTCGACCGCGGTCGGGATGACCT
TCTGAGGGTTGATGATGCCCGCCAGCTCGTTCAGGCGCGGGTCCGGCACCGGCACGATGC
CGACGTTCGGCTCGATGGTGCAGAACGGGAAGTTCGCCGCGGCGATACCCGCCTTGGTCA
GCGCATTGAACAGGGTCGACTTGCCGACGTTGGGCAGGCCGACGATGCCGCATTTGATAC
CCATGGGTGACAGCTCTCTGGGGTGAAAGTGATTGGGGAAACAGCGGCCTGGGCGCTGCT
TTTCCAATCATTCTCCGTACCGACCAACGGTCGGTACCTACCGGATTGGTTGGTTCCGTA
CCGACCAACGGCCGGTACCTAGCGGATTGGATGGTTCCACACCGACCAACGGTCGGTACC
TACAGCTTACTTCGGGGTGTGCAGCCGCTTCATCGCTTCGCTGAAATCGCCCTGTACCGC
CAGCGGCATCACGTCGATCGCATCATCGATGGCGCGCGCGATCAGCACGTCGTCCTCCTT
GGACGGGCGCCCCAGCACCCAACCCACTACGCGGTCCTTGTGGCCGGGATGGCCGATGCC
CACGCGCAGGCGATGGAACTTGCCGTGGCCGAGCAGGCGGATGGTGTCGCGCAGGCCGTT
CTGGCCGCCGTGGCCACCGTCGAACTTCAGCCGCGCCACGCCGGGCGCCAGGTCCAGTTC
GTCGTGTGCGAGCAGGGTTTCTTCCGGTTCGATCTTCCAGAACCGCTGTGCGGCGGTGAC
CGACTTGCCGCTGAGGTTCATGAAGGTGGCGGGCTTGAGCAGCCACACCGTCTGTCCGGC
GATCTCGACCTTGGCGGTCTCACCGAACAGCTTGCTGTCCACATTCCATCGCGCACCGGC
TTTCTCCGCCAGGGCCTCAACGAAATGAAACCCGGCATTGTGCCGGGTCCGGGCGTGTTC
CGATCCGGGATTGCCCAGACCGACGATCAGTCGCAGTCCTGCCATGGTTCCTTCCAGTAC
GGTGCCTGCCCGGAGGCAGGCACCGTAACGGTATTACTCGGCGGCAGCCGCTTCTTCGTC
AGCCTCGTCGGCCTTGCCGGCCTTGGCGGTGACGATGGCGTCGTCGTGGTCCTTGCCCAG
CGCCAGGGCCGGGATTTCCACGCCCTTCGGCAGCTTGATGTCGGACAGGTACACCACGTC
ACCGGCCTTCAGCTCGCCCAGGTCGACTTCGATCGACTCCGGCAGGTCCTTCGGCAGGCA
GGTGATGGTCACTTCCTTCAGTTCGTGGGTGACCACGACGTCGGCAGCCTTGCCGGCCGG
CGAGGTGTCTTCGTTGACGAAGTGCAGCGGGACCGAAGCGGTCAGGGCTTCGTTCTCGTT
CACGCGCTGGAAGTCCAGGTGCATGATCAGCTGCTTGTACGGGTGGCGCTGCATGTCACG
CAGCAGGACCTTCTGCACCTGGCCATCCAGGTTCAGGTCCAGGATCGAGGCATAGAACCA
CTCGTTCTGCTGGGCCAGCCAGATTTCGTTGTGGTCCAGGCTGATGGCGACCGGCTCGGC
GTTGCCGCCGTACACGATGGCCGGGATCACACCGGCGTGACGCAGGCGGCGGCTCGCACC
CTTACGCTGCAGTTCACGCTTGGTGACCTTGATTTCATGGGTCTTCGACATTTTCGACTA
CTCAGGTTGTTGCCGCGCCCTGCGGCGTGGCGGTTGAAGATGCTTCCGCGACCAGAAGCA
TCCGGGTATGCCCCCGCCGTTGCCGGCAGGGGCGAAAAACTCAGTCGACGTACAGCGAGC
TGACCGACTCGCCGAAGGCGATGCGACGCATCGTTTCGGCCAGCATTTCCGCCACGCTCA
GCTGGCGGATCTTGCTGCACACCCGCGCCGCGTCCTTCAGCGGGATGGTGTCGGTCACCA
CCAGCTCGTCGAGCTGGGAATTGGTGATGTTGTCCACCGCCGGGCCCGACAGCACCGCGT
GGGTGCAGTAGGCGGCGACCTTGAGCGCACCGCGCGCCTTCAGGGCAGCAGCAGCGGCGC
ACAGGGTGCCGGCGGTGTCGACGATGTCATCGACCATCACGCAGGTCTTGCCTTCGACGT
CACCGATGATGTTCATCACGGTGGAGACGTTGGCGCGCGGGCGGCGCTTGTCGATGATCG
CCAGGTCGGCGTCATCCAGGCGCTTGGCCACGGCACGGGCGCGGACCACGCCGCCCACGT
CCGGCGACACGACGATCAGGTTCTCGGTGCCGTAGGCGCGCCAGATGTCGGCCAGCAGCA
GCGGGGACGCATACACGTTGTCCACCGGAATATCGAAGAAGCCCTGGATCTGGTCGGCGT
GCAGGTCGACGGTCAGCACGCGATCAGCGCCAGCGGTGCTGAACATCTTCGCCGCCAGCT
TGGCGGTGATCGGCACGCGCGAGGAACGCATGCGGCGATCCTGGCGCGAGTAGCCGAAGT
ACGGCACCACGGCGGTCACGCTGGCCACCGATGCGCGCTTGAGCGCGTCGATCAGCACCA
GCAGTTCCATCAGGTTTTCCGCGCTCGGCGCGCAGGTCGGCTGGATCACGAACACGTCCT
GCTTGCGGACGTTCTCTTCGATCTCCACCTGCACTTCACCATCGGAGAAGTGCGAGACCA
GCGCCTTGCCCGGGCGAACCCCCAGTTCCTTGCAGATGTTCTGCGCCAGACGTTTGTTGG
CGTTGCCGGAAAAGACCAGCAGGTTCGGGGACTCTTGCATCATGATTGTCTCGGGCGGGG
ACGAGTGGCGGGGATCCGGAGTCGGCAAGGACCCCGATGGACCCTTGCTGCTGACAACAC
CGCGGTTGTTTCCACGTCCCGCGCGGGCGATGCGCTGGAAGGCGCGGACACAGCCGCTAT
TGGCAGGGGCGGTAGGATTCGAACCTACGAATGCCAGGATCAAAACCTGGTGCCTTGGGC
CTCTTGGCGACGCCCCTGCATTGATAAATCAGTGTTGCTCGAGTGCATCCAGCAGTGGCG
AACGCGCAACGCCCGCTGCCACCCTTGCCCGCAACTCCTTCGGCAACTTCGACCGTCCCT
GCTCTGCGGCAGACTGCGATGCGAACTCGACGAAACAACCACTTCCCGAACCGGTCAGCC
GCGCCGTGCCGATGTCGCTCAACGCGGCGAACGCTGCCTCGACGGCAGGCTCACGGCGGC
GCAGCACCGGTTCGAACGCGTTCCCGACCAAGGTCCCGGAAGCGAAGTCCTCTATTTTCG
CCACTGGGCTGCCGCGCGTCAAATCCGGGTCTGCGAACAGAGCCGGGGTGGGAACATGAA
CACCCGGTTCAACCACCACATACCAGGCCGGCTCCAGCACGATCGGCTGCAGGCGCTCAC
CCACCCCTTCGGCCCAGGCATTGCGCCCGCGCACGAACACCGGCACGTCGGCGCCCAGGC
GCAGGCCCAGCGCAGCAAGCGCGTCCTCGTCCAGACCGGCACGCCAGAGCCGGTTCAGCA
CCACCAGTACGGTGGCCGCGTCGGACGAACCGCCGCCAAAGCCACCACCTGCAGGAACGT
TTTTTTCGACGATGATGTCTGCGCCTTGCACGATATTGGCTGCATCTTTCAGAAGCCGCG
CGGCGCGGACCGCCAGGTCATCCGCCTCGGCCACGCCAGCCAGCCCCTCGCCCTGCCGGC
GCACCTGGCCGTCTTCACGCAGGCGCAGACCGATGCGGTCGCCCCAGTCCAGCAGGCGGA
ACACGGTCTGCAGCTCGTGGTAACCATCGGCACGGCGGCCGGTGATGTGCAGGAACAGGT
TCAGCTTGGCCGGGGCCGGCCACCAGGACCAGCCCGTGTCATCGCGCCCGGCACTCATGG
GGTGCCCTGCCCCCATTGGTCGACCAGCAGGCGCACCTTGGCGTCGCCATTGCCGGCCTC
GATCCGGCGCGGCAGCGCCGGGCGCCCGGCCTCGGCCGGGTACCAGTCCAGGTACTGCAC
CTGCCAGCCCATCTGCTGCATGCGACGCGGCCGGCCTTCACCATCACGCTCGACCTTCTC
CGGACCGGCCGCATCACCGGCCACCAGGCCACGGATCCACGCCGGCAGCTGGTTGACCGG
AATGTCCCAGCCGGTCGCTTCCAGCAGCAGTTGCTGGGCGTCCTCGCCGGCACGCGGCCC
ACCGGCCAGTCCCTCCAGGCGACCGGCTTCGGAATGGGTATCGCCGGTCAGCTTCCAGCT
CTGCCGGGTCACCGGCGCGCTCAGCTCGACCACATAGCGGCGTCCTTCCTGCTTCCAGTC
GATGCGTCCGCTGCCGCCATCCTTGCCCTTGCTGACTGCGACCCGGCCCTGGAAAGCCCA
GTCCGGCTGTGCCTGCAGCGCGGCCACGCGCGCCGCCTCGGCCTGCGCCGCTTCGGCCGA
AACAACCTCGACCACCGCCGGCGCCGGGGTCTTCTGCGTGCCCACGCTGGTACAGGCGGT
CAGCGCCAGGGCCGCGGTTGCCAACAGCAGCGGCCGGATCAGGGAAACACTCATGGATTG
AATTTCTCGCGGGCGCGCAGCAGCGCGCGGTTTTCAGGGTCGAGCTTGGCCGCTTCGTCG
AAGAAATGGCGGGCCTCGTCATGCTTGCCCAGCACCCACAACACTTCGCCGACATGGGCG
GCGATCTCGGGGTCCTTGGCCAGGGTCCAGGCACGGCGCAGCTGCACCAGTGCTTCTTCC
TTGCGGCCCAGGCGGTACAGCACCCAGCCATAGCTGTCGACGATGGCAGCGTTGTCCGGT
TCGGCCACGCGGGCGCGGTCGATCAGCTCCAGCGCTTCCTGCAGGCGACCGGTGCGATCG
GCCAGGGTGTAACCCAGCGCGTTCAATGCCGGCACGTTCTCCGGGTCGGTCACCAGGATC
TTGCGCAGGTCGGCCTCGGCGCGCGGGATGTCGTCGCGGCGTTCCCAGGTGAGCGCACGG
GCGTACAGCAGGCCGTTGTCATCCGGGTAGGCGGCCAGGCCGCGGGCCAGCGCATCCAGC
TCCCCGGCACTGTCGTCAGCGCGCTGGCGCAGTTCGGCCTCCAGCAGGTAGGCATCGCGG
CGCACATCGTCGTCGACCACCGCATCGGACTGGATCGCGTGCACTTCATCCAATGCCTGC
GGCAGGCGCCCGGCCAGGGCCTGGGCATTGGCCGCGCGCAGGCGCGCCTCGCTGAGTTCA
TCGCCGCCGGGCACGCTGTGGTACCACTGCACCGCCTCGGGATAACGCTTCAGGTACTCG
GCGATCTTGCCCAGCAGCAGGCGCTGCGCCGGGTCCGGCTTGGCCGCCTGCCGCGACAGT
TCGTTGTAGAGGTTGGACAGCGCCGCCTTGTCGCCCTGCTTGGCCAGCAGCGAGGCGCGC
ATGCCCCAGGTCTGCACGTCCTGCGGGCCGAACGCCAGCACGCGCTCGGCGGCGGCGGGC
TGGCCGAGGCTGTCATAGGCAATGGCGACTGCATTGCGCAATTCCGGGTCCTGGCGGGTC
TTCGGCTCCACATCGTGCAGCAGCGACAACGCCTTGCCGGTCTCCCCGGCCTGCTGCAGC
TGGCTGGCCCGCAGCAGCGCCACACGCGGTTCGTCGGGGAAGCGCTTGACCACTTCATCG
ATCATGCGCCGCGCCAGCTCGGGCTTGTCCATGCGCAGGGCAAGGCGTCCGAACTCCTGC
CACGCCTCGATCTTCGGCGGAATGGCGTTGGCGTCGACCAGCTCGCCCAGCACCTGCGCC
GGTACTGCCGGGTCGCGGCCGCCGCCGATCAGGGCGGCCAGGGCGAACTTCCAGCCACGT
TCATCCGGGTCGGCCAGCAAGGCCTGCAGATCGCCACGCGCTGCCTTCACATCGCCCTGG
CGCATGGCCAGCGCGGCAGCGGCACTGCGCATGGTCAACGAGCTGGGCGCGCGCTGCTGC
CACAGGGCCAGGCCCTTGGCGGCGCTGGCGTCATCGTTGGCGAGCATGGAAATGCGGGTC
GCGCGCTCGGCCAGGCCGGCGTCGCCGTCGGTCTGCTGGGCGGCCTGCAGGTACCAGCGG
GCCGCCTCGGCCAGCTTGCCGGCCTGCAGCGCGAACTCACCGGCCATCACCGGTTCCAGC
GCCAGTTCCTCAGTGGCCGGGGCCCGTACGGGGGCCTTGGCCGGCACCGCCGCCAGGGCC
TGGCTGCAGGCCAGGGACAGCAGCAGAACACTGGGGATGCGAATCAATGCGGGCATCGTC
GGCATCGGGGCCTTAAAATGTCGTCCAATGGCCAGCAGCTTATCGCAAGCAACTGAACAA
TGACCCTGTGGGTGCTCGGACTGAATCACCAGACCGCACCGGTGGAGCTGCGCGAGCGCG
CGGCCTTCGCCGGTGAGGCGTTGCCGCGCGCGCTCGGTTCGCTGCGCGATACTCCGCAGA
TCGCCGAGGCGGTGCTGCTGTCCACCTGCAACCGCACCGAGCTGTATGCCGTGGCCGATT
CGGCACAGGCACTGGACCAGTGGCTGCAGGCCCAGGCCGGCGACCTGCAGGGCTACCTGT
ACCAGCATGCCGATGCAGAAGCCGTACGCCACCTGTTCCGGGTCGCCACCGGCCTGGACT
CGATGGTCCTGGGCGAACCGCAGATTCTCGGCCAGGTGAAGGACGCATGGTCGACCGCGC
GTGACCACGGCCTGCTCGGCCAGCGCCTGGACCGCCTGTTCCAGCAGACCTTCTCGGTGG
CCAAGCGTGCGCGCACCGATACCCAGGTCGGCGCCAACCCGGTATCGGTGGCGTCGGCGG
CGGTGCGCCTGGCGCAGAACGCGTTCGCGCGGCTGGACGATTCCACCGTGCTGCTGGTCG
GTGCCGGCGAGACCATCGAACTGGCTGCACGGCACCTGAGCGAAGGCAAGGTACGCCGGC
TGCTGATCGCCAACCGCACCCTCGCCCACGCGCAGGAACTTGCCAGCCGCCATGGTGGCG
TAGCCTTGCCACTGACCGAACTGGACCGCCACCTGGGCGAGGCGGACGTGGTGTTCTCGG
CCACCGCTGCGCGCGAACCGGTGATCCACCGCGAGATGGTGGCCAAGGCCCTGCGCGCGC
GCCGGCACAAGCCGATGCTGCTGTTCGACCTGGCCGTGCCGCGTGACATCGAGGCGGAGG
TCGGCACGCTCAACGACGCCTTCCTCTACACCGTCGACGACCTGGAGCGCGCGGTGGAAG
ACAACCGCCGCGGACGCCGCGAGGCGGCCGCCGAGGCCGAGGCGATCATCGACCTTCAGG
TATCGCGTTTTATCGAGACCCAGCAGGCCAGCGCCCACCAGGCGCCGCTACGACAGCTGC
GTGCGTTCGGCGAGGCCACCCGCACTGAACTGCTGGAACGCGCGCGCCAGCAGCTGGCCA
ACGGCAAGCCGGCCGACGAAGTGCTGGAACTGCTGGCGCACGGCCTGACCAATCGATTGC
TGCATCCTCCTACCGCTGCCCTGCGCGCTGCCGCACTGAGCGGCGATGCCGACCTGACCC
GCGCCGCCGAGCGCCTGTTCCCGGCTACGCCGGGTTACCGCCACCCACCCGTGAGACCCG
ATGACGCCGACCCTGCGCCGTAAGCTGGAAGCGCTGGCCGAGCGCCGCGAAGAACTGGAA
CGCCTGCTCGCCGAACCCGACGTGGTCGCCGACAACACCCGTTTCCGCGACCTTTCGCGC
GAATTCGCCCAACTTGAACCGGTTGCCACTGCACTGGCCGATGAAGCACGTGCCAAGGCC
GATCTGGCCGCCGCCGAAGGCATGCGCGCCGACCCCGACCTGCGCGAGCTGGCCGACGAG
GAAATCGCCGCCGCGCAGGCGCGCCTGCTGGAACTGGAGCAGGAACTGGCGCTGCTGCTG
GTACCGCGCGACCCGCGCGACGAAGGCAACCTGTTCCTGGAAGTGCGCGCGGGTACCGGC
GGCGATGAAGCGGCGATCTTCGCCGGCGACCTGTTCCGCATGTACGCCCGCTATGCCGAG
CGCCAGGGCTGGAAGGTCGAGATCGAATCGGACAATCCCGGCGAGCACGGTGGCTACAAG
GAAGTGGTGGCACGGGTGGTCGGCCGTGGTGCGTTCTCGCGCCTGAAGTTCGAATCGGGC
ACGCACCGTGTGCAGCGCGTGCCGGCCACCGAATCGCAGGGCCGCATCCATACCTCGGCG
GCCACCGTGGCGATCATCCCGGAGGCCGACGAAGTCGATGACATCGTCATCAACCCGGCC
GACCTGAAGGTGGATACGTTCCGCTCCTCCGGCGCCGGTGGCCAGCACGTCAACAAGACC
GAGTCGGCGATCCGCATCACCCACGTACCGACCGGCGTGGTGGTGGAATGCCAGACCGAA
CGCAGCCAGCACGCCAACCGCGACAAGGCGATGAAGCGCCTGAAAGCGCAGCTGCTCGAC
GCCGAGCGCCAACGCCAGGACGCGGCGCAGGCCGAGTCGAGGCGCCTGCAGGTCGGCAGT
GGTGATCGCAGCCAGCGCATCCGCACCTACAACTTCCCGCAGGGGCGCATCACCGATCAC
CGCGTGGAGGGCCTGACCCTGTACGACCTGCCCAACATCCTGGCCGGCGACCTCGATCCG
CTGCTGCAGCGGCTCAGCCACGAACACCAGGTCGACGCCCTGGCCCAGCTGTCGGCAGGC
TGAGCACGATGTCGGCCTGGCAGCAGCGACAGCAACTGCAGCAAGCGATCGCCCGCCAGC
CCGACGACTTCGTCGCCTGGGTGATGCTGGCCGACGTGGAACTGGAAGCCGGCGACATCG
CTGCCGGCGAACAGGCCGCGCGACGTGCGCTGCAGCTGCGCCCGAATCACCCCGAAGCGC
TGGCACGGCTGGGCCGCGTGGCGTGGATGGCCGGTGCACATGGCGATGCGGCCAAGCTGC
TCGGCCAGGCCTCGGCATTGGCACCGCAGCATCCCGGCATTGCGCTGTGGCTGGGCCATG
CACTGGAAGATGCCGATGATGCCGAAGGCGCGTCGGCGGCCTATCGACGCGCGCATGGGC
TGATGCCGGCCGAGCCGTACATCGCCGCCCAGCGCCTGGCCTGGCAGCGTCGCCTGTGCG
ATTGGCAGGACCTGGACACGCTGGCGGCACAGGTGCGCGCCGCCGTTGCCAGCAGCCAGG
GCGTGGTCGAGCCGTTCGCCTTCCTCAGCGAGGACGCCAGCGCTGCCGAACAGTTGGCCT
GCGCGCACACCCGTGCGCTGGCCGTGACTGCCTCGGTGCGGCCATTGCCGCCGGCAACGG
TGCGCCCGCACGGCCCGCTGCGCGTCGGCTTCCTCTCCAATGGGTTCGGCGCACATCCGA
CCGGATTGCTGACCGTGGCGCTGTTCGAGCAGCTGCGTCGCGACCCCGCACTGCAACTGC
ATCTGTTCGCGCTGAACCGCGACGACGGCAGCCGCATCCGCCAGCGGCTGCAGGCAGCGG
CGCAGCTGCATGATGTGGCTGGCCTGCGACACACCGATACCGCCGCACGCATCCGCGCAC
AGGGCATCGACCTGCTGTTCGACCTGCGCGGCTGGGGCGGTGGCGGCACGCCGGAAGTGT
TGGCGATGCGCCCTGCCGCGCTGCAGCTGAACTGGCTGGCCTATCCGGGCACGTCGGGGG
CGCCGTGGATGGACGCGGTGGTCGGCGATGCCTTCGCCCTGCCGCCGGCACTGGAGCCGT
GCTACAGCGAACGCGTGCTGCGCCTGCCACGAGCCTTCCAGCCGTCAGACAATACGCGCG
TGCTGGAGCCTGCGCCGACCCGTGCGGACTGCGGACTGCCCGCGCAGGGCGTGGTGTTCT
GCTGTTTCAACAACAGCTACAAGCTCAACCCGCGCAGCATGGGCCGTGCCTTCGCAGTGC
TGCAGGCAGTGCCCGGCAGCGTACTGTGGCTGCTGTCCGGACCGGGCCAGGCCGACGCCC
GCCTGCGCACTGCCGCGCAGGCTGCCGGCCTGGACCCGGCACGCCTGGTGTTCATGGCCA
AGCTGCCGCATCCGCAGTACCTGGCGCGCTATCAGCTGGCCGACCTGTTCCTCGACACGC
ATCCGTACAACGCGCACACCACCGCCTCCGATGCGCTGTGGGCCGGCTGCCCGGTGCTGA
CCTGCCCGGGTGACACCTTCGCCGCGCGCGTGGCCGGCAGCCTCAACCACCATCTGGGAA
TGGCACGGATGAATGTCGCCGACGATGCGGCGTTCATCACCACCGCCAGCGCGCTGGGCA
ACGCCCCTGCAGCACTGGCGGCGTTGCGCGCTGAACTGGCACAGGCGCGCGAGCGCAGCG
GGCTGTTCGACATGGACGGGTTTGCCCGCGATCTGTCGGCGTTGGTGCAGCAGCTGGCGC
GCGAACACGGCTGGCTGGGAACAACCGAACCGACGGGGTAATGTCGGCTGGGTAATGTCG
GCTGGGTAATGTCGGCTGGGTAATGTCAGCTGGGTAATGTCGATTGGATGACGTCGACTG
GGTAGAGTCGACGGTCAGTCGACTGCCCTCGGCAGGAAGCCGAAACCCCCGCGCTTCGCG
CGATAGTCGACTGACCGTCGACTCTACCCGGCGTCGACATCGCCTGGGCAGCCCCTGCGC
TACGCTCGGGCTTCCTCCCCGCGTGGTGTGACGATGGCCAAGCTCAAGCGCAAGGACTAC
GACGAACTGCTGCTGCCGCTGCAGCTGGAGCTGACCGCCATGGCGCGCTGGGTGCAGCAC
AGCGGACAGCGCCTGCTGGTGCTGTTCGAAGGCCGTGATACCGCAGGTAAAGGCGGCGCG
ATCCAGGCCATCAGCCAGCACCTCAACCCGCGCCAGTGCCGGGTGGTGGCGCTGCCCAAG
CCCACCGACCGCGAAGCCACGCAGTGGTACTTCCAGCGCTACGCCTCGCACTTGCCCGCC
GCCGGCGAGATCGTGCTGATGGACCGCAGCTGGTACAACCGCGCCGGTGTCGAACGGGTG
ATGGGCTATTGCAGCGAAACCGAGTACCAGCAGTTCCTGCATCAGGCGCCGGTATTCGAG
CAACTGCTGGTGGACGACGGCATCCTGCTGTTCAAGTACTGGCTGTGCGTGGACCAGGAA
CAGCAGGAAAAGCGCTTCGCCGAACGCCACCTCGATCCACTGAAGGGCTGGAAGCTCTCT
CCGGTCGACCTGAAGTCGCGCAGCAAGTACAGCGCCTACACCGAGGCCCGCGAGGCGATG
CTGCGCGCGACGCATCGTGAGGCGGCGCCGTGGACACTTGTGGATTTCAACGACCAGCGG
CTGGGCCGGCTGACACTGGTGCGCAACCTGCTGGACCGGTTGCCGGACACGCGGGTGGAT
GCACCGCTGCCGGAGCTGCCGAAGTTGAAGGGCAAGCTGCATCGCGAGCACTACGATGTG
CTGAAGCCGATCGAGGACTTCCCGGTCGAGGATTAGGGTGGGTCGGCAGGGCCTGCGGCC
CTGCACCTGCCGAAGCCAGAGCAACGGCAACAGCAACAGCGGGCTTCCTGAGGGATGGCG
GGGCGGGTCCGGGTGCGGGGGGCGCTGCAAGTCCCCCTCCGGGGCCCGGCCCAGCCGCTG
GCGGCTGTGCGTTCGGGCGCTTGCGAAGCAGTGCTTCGCAAGCAAAGCGCCCTCACCCAT
GTAAGCTCGGTCG
>contig00023 len=66341 cov=32.7 corr=0 origname=NODE_23_length_66341_cov_32.682546_pilon sw=shovill-spades/1.0.4 date=20220914
CCGGCGCCGGCCGTTGGCCGTCACCTCCTCCTTTACTTTGCCCAAACCCCTGCCCGCCCC
GACGAGGCTCGGCTTGCGGCAGGAAAGGAAAAGCGCAGCGCTCGCGGCGCCTTTCAACGA
GGCGTCGACGAAGTCCGAACGCAGGGCGTAGGCCCTTGCGTACGAAGTAAAGGGGGAGGT
GACGGCCAACGGCCGGCGCCGGAGGACATTCGTACGCAAGGGCCTACGCCCTGCGCCACG
CAGAACAAACCGCGAAGGAATCTCAACGCCCGCGATTGACGTGCCAGTGCTGGTGCCACG
CCTGGAACATCAACACGTTCCACAGGTGCGTGTGCCACTTGCGTTCGCCACGCAGGAACG
CTTCCCGGATGCCGCGCACGCGTGCCGCATCGAAGCAGCCCTGGTTGCGCAGCAGCTGCG
GGTCCAGCAGTGCCTCCGCCCAGTCGCGCAGCGGGCCCGCCAACCAGCGCGCCATCGGCG
GTCCGAAGCCGCGCTTGGGGCGATACACCAGCGGCTCGGGCAGGTAGCGCGCGAGCAGGT
GCTTGAGGATCCGCTTGTGCTCCCCATCGTGGTACTTCAGGTGCTGCGGCAGGCGCCAGG
CCAACCGCACCACCTCCATGTCCAGCAGCGGCGCGCGCGTCTCCACGCCCGCCGCCATGC
CCGCGCGATCGACCTTGGCGAGGATGCCCTCCGCCAGATCCATGCGGAAATCCAGCAGCT
GGATGCGGGCCTCGGCCGGCAGCGCCGTGTCCTGCTGCTGGAAGATCGTCATCGGCTCGC
GTGCACCCAGCACCACCTGCGCCGGCTGCCGCCAGCGCGTCACGCGCTGCAGGTAGTGAC
CTTCCACGTCGTTGGCGGCGACTTCCGCCACCAGTGCGCGCCAGCCGCCCAGGCGGCCGC
GCTCGACATTCATGCGGTTGCCACTGCGCCGCGCCAGATCACGCACCCAGTCTGGCAGGC
CACCGCACAGGCGCGCATTGCGCAGCGCGCGGCCATAGCTGGGGTGGCCGAAGAACAGTT
CATCGCCACCGTCGCCGGTGAGGGCCACCGGCTTGCGCGCGCCCAGCAGTTCACTGGCCA
GCAGGGTCGGCAGCTGCGAGGCATCGGCGAACGGTTCGCACCAGACCTGCGGCAGCCGCT
GCAGCAGATCCAGGCCTTGTCGCGCATCCATGCGGTGCAGGTGGTGCTGCACGCCCAGAT
GCCGCGCGACCTGCGAGGCCCAATCGCTCTCGTCATGGCCGGGATCGTCGAAGCCAACCG
TCCACGCTTCGATCGGTAGCGTCGACTGTGCCTGCATCATCGCCGTCACCAGCGAGGAAT
CGGTGCCGCCGGACAGGAACGCACCGCAGGCCAGCGGCGAATGCATGCGTGCGGCGATGG
CCTTCTGCAACGCAGTTTCCAGCTGGTCGGTCGCCTGCTCCAGGCTCGGCGCCGGCAGCA
GCGGTTCCTGCAGTGCGCTCTGCATCGCATCGCGTGCGCACCAGTAGCGTGAACCACCCT
GTGCGGCCTGGCTGGAGCCGCCAGCCGCATGGTCATTCAGATCGATGCGCAGCATCGCGC
CTGCCACCAGCTTGTGGATGCCGCGGTAGATGGTGTGCGGTGCCGGCACGTAGTCATGGC
GCAGCAGCAGGCTCAGCGCATCCTGATCGATGCTCGGGGCGAAACCGGCAAAGGCCTGGA
GTGCCTTCATTTCCGAGGCGAACAGGAACCGGCCCTGGTACCAGCCGTAGTACAGCGGCC
GCTCGCCAACCGGGTCGCGGGCCAGCCACAGTTCGCGCGACTCGCGGTCCCATACGCTGA
AACCGAACGCGCCCTCGATGCGGGAAAGCGCCCGTTCCACGCCCCATTCGATGATCGCCT
GCAGCAGCAGCCGCGCATCGCTGCAGCTGCGTGGCAGATCGCGCAGCTGCGACTGCAGGT
CGGCCCGGTTGTACAACCGGCCATCCAGGCACAGCACGTAACGGCCACAGTCCGAACTCA
GGGGCTGCAACGGCGTATCGGTTGGCGCCCGGCAGTGGCCCAGCGCCAGGCCGGCCTCGG
CGTCGGTCCAGTAGCCGATGCGCCCCCGGCCGCGCTGCTGAAGGGCGCGCAGCATTGGCG
CCAGCTGCTGCAGCAGGTGTTCGTCCTCGGCGGGCGGCAGCCAGGCCCCGACCACGCCGC
TCATCGGGCACCTCCGCAGCGGCAGCGGCGGGACGGGTTCAGCAGGCAGGCGGCGGCGGC
GGGCGACATGGGAGCGACACGCGGAGCGGAGGAGACTCCATGCTCGGCCCGCCCCCGGCC
CTGCGTCAGTCGCTTTGCTGTCAGCGATGGTCACCGTGCGTATCACGAAGGTAACGTTTT
GTAACAGCATCAGGCTATGCTGGACGCCAAGTTGTTGCCAGGCCTGAGGCCCGGCCCGTG
CGCCAGCAACCCCGGCTGAATGGCGCCCGCCCCCGGGACCCGGGCGGCCCGAAGGCTGGG
ATAGCATCGCCGCGCTCGTGCCGTGGCGGTACGTGTGCGTCCACGGAGGCCTTGAAAATG
CTGGATATCGTACTGGTCGAAGACGATGCCCGCCTGGGTACGATGGTCAGCGACTATCTG
CAGCGGCATGGCTACCAGGTAGCCCACGAGCGCAGCGGTGAGCGTGCGGTGGCCCGGATC
CTGGCCGACAAGCCCGCCCTGGTCCTGCTCGATGTCGGCCTGCCCGACCAGGATGGTTTC
GAAGTGTGTCGGCAGATCCGCCCCCACTATGACGGCATCATCTGCGTGCTGACCGCCCGC
ACCGACAACATCGACCAGGTGCTGGGACTGGAACTGGGCGCCGATGATTACATCGGCAAG
CCGATCGAACCACGGGTGCTGCTGGCCCGCCTGCGCGCCCACCTGCGCCGTCACCGCCGG
GTCGAACCACGCGACGGCAGCCTCCGCTTCGGCGAGCTGAGCATCGATCCGTCCACCCGC
AACGTGCAACTGCAGGGCGCGCTGCTGGAGCTCACCACTGCCGAGTTCGACCTGCTGTTC
CTGCTGGCCAGCAATGCTGGCCAGATCCTGGACCGCGATGCGCTGCTGCGCGGCCTGCGC
GGGATCGCCTTCGACGGTCTGGACCGTTCAATCGATGCCCGCATCTCGCGCCTGCGCCGC
AAGCTGGGCGACAACCCGGAGCAGCCGGAACGGATCAAGACCGTGCGCGGCCGCGGCTAC
CTGTTCAGCCGCTCGGCATGGGGATGAAGCGTACGCCCTCGGCGATGCGCGGCCACGCCT
TCCACTTCCTCCGCTACGGCATCGGCTTCCTGGTTGCCCATCTGTTGCTGATCGTGCTGG
GACTGTGGGCCTGGGATGCGCTGCTGGAAGACCGCACCGAAGCCGGACTGCAGGCCGAAA
TGCGTGGCACCCATGCCCTGCTGCAGCACCGCTTCGCCGAAACCCCCCGCGAGCAGTGGC
CGACGCTGGCGCGCGAACTGGACGCCGACTTCGCCTATGCCCTGCGCATGGTGCCGTTGG
CAGAGGCGATGAAGGCGCTGCCGGCCAGCCAGCGCCCCCCCTTCAGCAACGGCCGGGTGC
AGATCGACCTGGAGCACATGCGCAGCCTGCAGCGGATCGGCGACAGCGACTACGCGGTGA
TGCTTGGGCCGTTGGACGAAGCGCTGCCTGACGAGGGCTGGCAGGACAGCGAAGTGTCAG
GCGTGGCGATCCTGCTGCTGATCCTGATGGTGGCCGTGGCGCTGCCGATGTACGTGATGG
TCTACCGCCTGTGGCGCGACGTCTCGCAGCTGGCACAGGCCGCCCGGCAGATGCGCGACG
GACAGCTGGACACGCGCGCCCCGCGCGCCGGCACAGCGCTGGTACGGCCGCTGGCCAATG
CCTTCAATCACATGGCCGAGCAGCTGCAGCAGTTGCTGGAAAGCCAGCGCGTGCTGGCCC
AGGCAGTGGCGCACGAAGTCCGCACGCCGCTGGCGCGGATGCGTTTCGGCCTGGCCGACC
TGGAGGACACCGCGCTGGACGAGATCCAGCGTGATGCCTTGGGCGGCCTGCGCACTGATG
TCGATCGGCTGCAGCACCTCACCGATGCCGGCGTCGAGTACGCCGCGCTCGGCCGCTGCC
ATCAGCTGACCCGCCAGCGCCTGCAGCTGGCGGCACTGGTACGTGGCGTGGTGGCCCAGT
TCGCACCGCTGCCGATGCCGGTACAGCAGATGCTGTCGCCGGCGGGCCTGGTCAACGTCA
ACCGGCACATGCTGGAACTGGCATTGCGCAATCTGCTCGGCAATGCCCTGCGCTATGCGC
GGCGGCAGATCCGTATCGCCAGCACGGTCAACGACGGCTGGCTGTGCCTGCAGGTGGAGG
ACGATGGCCCCGGCATCGCACCCGAACTGCGCGGCCAGGTGCTGCAACCCTATGTGCGGC
TGGATCCGGGTAGCCCCGGTTTCGGCCTCGGACTGGCGCTGGTGCAGGTGGTGGCCGACA
AGCATGGCGGCCAGGTCGAAGTAACCGATTCGGAGCTGGGTGGTGCCTGCATCCGACTGC
ACCTGCCGTTGGAAAGCGGCGCTGCCGTGGAGTGCGATGCGGCCTGCTAGACCGCTGGTT
CCGCACGCGGCAACGCAAACGCGAACAACGCGCCGCGCTCGCTGTCACGCAGTTCGATGC
GACGGCCGTGCAACTGCACGATGCGCTGCACGATCAGCAGGCCCAACCCGCCGTTCTCTC
CACGTCGCGCGCCCAGCGCGGCCGGTGCCTGGAACAGCTGCGTGCGCAGTGCAGGGGCAA
CACCAGGTCCATCATCGGCCACGCTCACCTCCACGCTGTCCGGCGTCGCGCGCAGGCACA
CCTCGATCCGCCCACCGTCGGGCGCATGCCGCAGCGCGTTGTCGAGCAGGTTGGTCAGCA
CCCGCTCGACCAGGCCCAGATCGGCGCGCACCAGCGGCAGGCCGGGCGGGAAGTCCGCGT
GCAGGTACTGGTTGCGAGCCTGCGCCGCCAGCTCGAATTTCTGCAGCACGTCCTGCAGCA
GCTCCGGCAATGCGAACACCTCCCACTCCAGGCGCACTTCGCCATGTTCCAGCCGCGCCA
GCTCGAACAGCGCACGCGCAAGCCGGCCAACCTTGGCGCTCTGCGCCAGCGCGATACCGA
GGTAGCGGCGGCGCTCGTCCGGCGACAGCGTGGCGTCCTTCAGCGCCAGCGTTTCCAGAT
AGCCGTGCAGCGACGACAACGGCGTGCGCAGGTCGTGCGAGATGTTGGCGACCAGCTCGC
GGCGCTGCAGGTCCTGCTGGCGCAGCTGCTGCCACTGCTCGCCGAGCCGCTGCGCCATCT
GCGCGTGTGCGTGTTCGAGGATCACCAGCTCGTCGCGCTCACCGGGACGCAGCGGCTCCG
GCGGCGGCAATGGCGTGGGTGCGTCGATGTCAAAGGCCTGGATGCGCCGGGTCAGCCGCC
GCAGCGGGCGCGTCACCCAGTAGAAGGCCACCAGCCCGGCCAGCAGGCCCAGGCTGCCGA
CAAGCATCACCGACCACAGCGTGGTGTTCCACTGGCTGCCGGCGGCAAGGTCGTCGGACA
GCATCTGACGGTGTTCGCCGACCAGCACCACGTACACATAACCGGCCTGGCGACCCTGCA
CGATCAGCGGCGCGGCACTGAACACCTTGCGGCCATCCGCGCTGCGCGGGTCATCGCCCA
GGATCGGCAACGGTGCACCGGCCAGCAGCCGGCGCAGCGGTGCCACGTCCACCCGGTTGC
GCACCAGATGGCCTGTTGGCGCATCGTGGCCGAGGATGCGGCCCTGGTCGTCCAGCAGGT
AGACCTCGACGCTGGGGTTGACCGCCATCAGCTGGCCGAACAGCGCGCGCACGGCGGCGT
CACGCATGCCGCTGGTGTCCATCAGTTCGCTGCGCTGGGCAATGTGCTCGGCCAGGCCCA
GCGACAACCGCTGCACCACTTCCTGCTCGTGGCGGGTGTTGGCGCGCATCTGCAGCGCCA
GCAACGCCATGCAGCACATCAGCATCAGCGCAGCGATCACCGCCGCCAGCTTCTGCCACA
GGTTCGGCTTGATCATGCCGCCGCCCCGGCAGGATCGACCAGCTTGTAGCCACGGCCCCA
CACCGTCAGCAGCCGCCGTGGATTGGCCGGGTCCGGCTCGATCTTGCTGCGCAGGCGATT
GATGTGGGTGTTGACCGTGTGCTCGTAGCCATCGTGCTGGTAGCCCCAGACCTGGTTGAG
CAGCTCCATGCGCGCGAACACCTGGTCCGGATGACGGGCGAAGAACAGCAGCAGGTCGAA
CTCGCGCGGGGTCAGCTCCAGCGCATTGCCATCCACCGACGCGGTGCGCGCGACCGGGTC
CAGCTGCAGACCACCCAGCTCGATCGCGCCGGCATCGATGCGCGCGCTCTGCGCCATCGC
CTCGGCCCGGCGCAGCAGCGCACGCACGCGGGCCACCAGTTCCGGCATTGAGAAGGGCTT
CGCCAGGTAATCATCCGCACCCAGTTCCAGGCCGACGATGCGCTGCGTTTCGCTGCCACG
CGCACTGATGATGATGATCGGCACATAGCGCGCCATCGCGCGTGCACGCTGGCACACCTG
CAGGCCGTCCACGCCGGGCAGCATCACGTCCAGCACCAGCGCATCCCATGGCCCTTCCTG
CTCGAGCAGGCGCAGGCCGGCATCGCCGCTGGCGGCATGGGCGACGTCGTAGCCCTCATC
GCCCAGATGCATCCGCAGCAGGTCGGCGATGTGGGCATCGTCTTCAACGATCAGCACGCG
TTTGGTGGACATCGGCAGCTCGGGGCCAGTGGGGAGGCTGGCTGCATTGTGGCGCGGGAT
GGACGCCGATACCTCACGAAAAATTGAATCCTGCGTGAGGATTCGTTGACCCGGGCGGGC
GCAGCATGGCCCCGTCGCCCCTTCCCGGAGTCCGCCATGTCCCTTACCCGACGCCATCTG
CTGGGCCTGGGCGGTGTTGCCACCGCCGCCGGCCTGCTCGGCCTGGGGGCCTGCAGCCGT
GCCGCCCCGGCCGCCGCTGAAGCGCGCCCGTCGCGACAGTTCGAGGTCATGCGCAGCGAT
GCCGACTGGCGCCAGCGCCTGACCCCGGCGCAGTACGCAGTGCTGCGCCAGCAGGCGACC
GAGCGCCCGTACAGCAGCCCGCTCAACAAGGAACACCGGCAGGGCACGTTTGCCTGCGCC
GGCTGTGCGCTGCCGCTGTTCTCCTCCTCCACCAAGTTCGAGAGCGGCACCGGCTGGCCC
AGCTTCTGGGCGCCACTGCACAACGCCATCGGCGAAGACCGCGACGTCACCTTCGGCATG
CTGCGGGTGGAGGTGCACTGCCGTCGCTGCGGTGGCCACCTCGGCCATGTGTTCAACGAC
GGGCCCCGCCCAACCGGACTTCGCTACTGCATGAACGGCGCGGCGATGGTGTTCGTTCCC
GGTGCCGCTGAGGGCGGTACCGCCGATGGCTGGCGGGTGCCGGTCGGTTCTTCCCCTGCT
TCCGGAGCCTGACGATGCTGCTGTTGCTGCTTGCCTACCTGGGGGGCGCGCTGACCCTGC
TCAGTCCCTGCATCCTGCCGGTGCTGCCGTTCGTGTTCGCCCGTGCCGACCGCCCCTTCC
TGCGCAGCACGCTGCCGCTGCTGCTGGGCATGGCACTCACCTTCACCGTGGTCGCCAGCC
TGGCTGCGGTGGGCAGCCAATGGGTGGCACAGGCCAACCAGGTCGGACGCTGGATCGCCC
TGCTGCTGATGGCGCTGTTCGCACTGGCATTGCTCTGGCCACGACTGGCCGACCATCTGC
TGGCGCCGTTCCAGCGCGTGGGTGCCCGCTTGAGCGCGCGTGCCGATGCGGCCGACGCAG
CGGGGCGTGGCGGTGCGTGGACCTCGCTGCTGATCGGCATCGCCACCGGCCTGCTGTGGG
CACCCTGCGCCGGTCCGATCCTCGGTCTGGTGCTGACCGGTGCCGCACTGCACGGGGCCA
GCGCCGGCACCAGCACGCTGCTGCTGGCCTACGCGCTGGGCGCGATTACCGCACTGGCGC
TGGCGGTATGGGTAGGTGGCCGCGTGTTCCGCGCGTTGCAGGCGCGGCTCGGCCTCGGCG
ATGTGCTGCGCAAGGTACTGGGCGTGGCCGCACTGCTGGCGGTGGTGGCGATCGGGCTGG
GCTGGGATACCGGCCTGCTGACCCGCCTGTCTACGGTCAGCACCGCGCGCATCGAGCAGG
GCCTGCTGGATGCCGTTCCCGGTGCGCAGCCGGCAGCACCGTCGATGATGATGGCGGGCC
CCGATGCGAATGCCAGTGCACCGCTGCCAGTGGAAGGCACCCTGCCCGCGCTGGATGGTG
CCACCGGCTGGCTCAACAGCCCACCGCTGACGGCCCAGCAGTTGCGCGGCAAGGTGGTAC
TGGTCGATTTCTGGACGTACTCCTGCATCAACTGCCTGCGCGCGATGCCGTTCGTGCACG
AATGGGAACGCCGCTACCGCGACCACGGCTTGGTGGTGGTCGGCGTGCACACGCCGGAGT
TCGCCTTCGAACGTGACCCACGCAATGTGATGAAGGCGGTGCAGCAGCTGAAGGTCGAGT
ACCCGGTGGCGCTGGACAACCAGTACACGATCTGGCGCGCGTTCAACAACCGCTACTGGC
CGGCGCAGTACTTCGTCGATGCGCAGGGCAACATCCGCGGCCACCAGTTCGGCGAGGGCA
ACTATGCGCGCTCGGAACAGGTGATCCGTCGCTTGCTGACCGAGGCCGGCCAGACGAACC
TGCCGCCGCCGGCCGATCCGGCCGCCGCCGATCTGAAGGGCGTGGCTGCGCAGGCCGACA
TAGGCAATCTGCGCTCGCCGGAAACCTATCTGGGCCACGCCCGTGCCGAGCAGTTCGCCT
CGCCCGGTGGGCAGCGCAGCGACACCGCGTTCGACTACACGTTGCCGGCCAGCCTGGCGT
TGAACCAGTGGGGCCTGTCCGGACGCTGGACCGTTACCGACGAGGCTGCGCAGCTGCAGC
AGTCCGGTGGCCGCATCGCCTTCCAGTTCCATGCGCGCGACCTGCACCTGGTGCTGGCAC
CGGGCCAGGAAGGAAAGCCGGTGCGCTTCCGCGTCCTGCTGGATGGCAAGCCATTGCCCG
CCACCGATGCCGGCACTGATGTCGGCGCCGATGGCAGCGGCGTGGTCGACGAGCACCGCC
TCTACCAGCTGGTGCGCCAACGCGGCACGGTCAGCCCGCACCGCTTCGAGATCGAATTCC
TCGATGCGGGCGTGCAGGCCTATGCCTTCACCTTCGGTTGAACCGGGAGGACACGATGAA
ATTCTCCTTTGAACAGGGCATTGCCGCTGGCGTTGCCGGACTGGTGGCCACGGCACTCAT
CGCCGGCGTGCTGCTCGTTGACCATGGCGCCATCGCGGCACCGGTCGAAGCCAGCGCGCA
GACCCAGGCACTCCCTGTACCCACGGGCGACGCTGCGTTCCGCGATGACGCCACCCACGC
CAGCGTGGTGTTTGCCGGCGGTTGCTTCTGGGGCGTGCAGGGCGTGTTCCAGCATGTCAA
AGGCGTGAGCAATGCGGTGTCCGGCTACATCGGTGGCAGCGCTGCCAATGCCCGCTATGA
GCGGGTCAGCAGCGGTCAGACCGGTCATGCCGAAGCGGTGAAGGTCGACTACGACCCACG
CCAGGTCAGCTATGGGCAGTTGATGCAGGTGTTCTTCTCGGTGGTGCACGACCCGACCCA
GCTCAACCGTCAGGGGCCCGACCACGGCAGCCAGTACCGGTCGGCGATCTTCACTGACGA
CGCCCGCCAGCAGGCGGCCAGCCGCGCCTACATCGCCCAGCTCGGCCAGGCCGGCAGCTT
CCGCGCGCCGATCGTCACCCAGCTGGTCAGCGGCCAGCGCTTCTACCCGGCCGAGAGCTA
CCACCAGAATTACATGACCAACTACCCGCAGGCCGCCTACATCCGCTACTACGACGCGCC
AAAGCTGGCCGCGCTGGGCAGGCAGTTCCCGGGGCTGTACCGGCGCGATGCGGTGCTGGT
GCCGATGCGCTGACGGCATTTCCATGGGGCCGGCTGGCGCTCGGTGACGCTCCTGCCAAT
GCGGTAACGCCCCGGGTAGTGCCGGCCGCTGGCCGGCTCCTGCGGTCCAAGGGGATTGCC
GGCCAGCGGCCGGCACTACCAAAAAAAGACGCACGGCCATCCAGCCGTGCGCTTGGAAAG
TACCGGCCGTGCCCCGATCAGGCCCGGCCGACAACGACATGCTAGGCTCGCCGTCATCAT
GGGTACAGCACCAGATGGCGGGAAACTCGATGGATACAGATGATCAGAGCGCAATGATCC
CCCCCCGCTACCAACGGCTGTCCGACGAACTGGCCGAGGCCATCCATGGCGGCCGGCTTC
CGGTAGGCAGCCGCCTGCCTTCGCTGCGGCAGATGGCGTCGCAGCGCCGGCTCAGCCTGA
ACACGGTGATCGCCGCCTACCGCCAGCTGGAAGACGCTGGTCTGGTCATTCCGCGGCCCA
AGGCCGGCTTCGAGGTCGCGCCGCGGCTGTCGGTGCCGGAACGTTCGCTGCGCGACACAC
CGTCTGCGCCCACCGCGCCGCTGCAGCAGGTACTGATGGCCCGCGTGCTGGAAGCACAGC
GCCGCCCCGGCGTGATCGACCTGGCCTTTGCCGGCCCGCGCGGTCGCCAGTTCTACCCCG
GCGCGCAGCTGGCCAAGCACACGGCGCAGGTACTGCGCCATGGCCAGCAGACCGTGGAGA
CCTATGCACGCCCCAACGGCTCGCCACGGCTGCGGGCGCAGATCGTGCGCCGCGGCCCGC
GCATGGGCCTGCATACCCACAGCGAACGCCTGCTGCTGACCCACGGTGCGATGGAAGGGC
TGCAGCTGGCGCTACGCGCGGTCACCCAGCCCGGTGATGCGGTCGGCATCGAGGCGCCGT
CCTACTTCAACCTCTACCCGTTGCTGGCCAACCTCGGCCTGCAGGCCATCGAACTGCCCA
CCCATCCGCAGCTCGGCCTGGATGTGGATGCGCTGGACGCGCTGCTGGAGCACACGCCGC
TGGCCGCACTGGTGGTGATGCCGACCGTGCATAACCCGCTCGGCTGCACCATGCCGACCG
CGGCCAAGCAACGCCTGGCCGAACTGGTCAACGCACGCCAGCTGCCGCTGATCGAAGATG
CGGTGTATGCCGAACTGCAGTTCTGCGAACCGCCGGCGCCGTTGCTGAAAGCCTTCGATC
GCGATGGCTGGGTGATGGTGGTCGGCGGCTTTTCCAAGACGCTGGCGCCGGATTACCGCA
TCGGCTGGCTCGATGGCGGCCGCTTCGCCGAGCGCATCGCGCTGCTGAAATTCCAGTCCA
CCGGCGGCGAGCCGCAGCTGCTGGGCGACGCGGTGGCGGCCTATCTGGAAGCGGGCAGCT
ACGAGCACCACCTGCATCGCATGCGCCGGCTGTACCGCGAACAGGTCGGACGGCTGCGCC
AGCTGGTGGCCGAACACTTCCCGGCCGGCACCCGCGCCACCGAACCGCAGGGTGGCTTCC
TGCTGTGGCTGGAACTGCCCGGCGTGGACACGCGCGAGCTGTTCGAGCGTGCACTGCAGG
AGGACATCGTGTTCATGCCCGGCCAGGTGTATTCACGCGGCGCGCGGTATCGCCATTGCC
TGCGGCTGTCGTGCTGCCAGACGCTGGATGCACGCTTCATCGGCGCGGTGGAGCGGTTGG
GTGCGATCGCGCGGGAGCTGGCGGCCGCAGCACGGTAGTGCCGGCCGCTGGCCGGCAACT
GCACGCAGGTGGATACATCGAGGTTGCCGGCCAGCGGCCGGCACTACCCCAGGTCAATCG
AGCAGATGCGTGCTCAGGATCTGGCCATCCGCTCCCGGCAGATGTGGCAGCCGCCCCCAG
CACGGCATCGGCAGGCGCTGCTGCAGCGTTGCGATGTTCTCATCCTGGCGCTGCATCGCC
GGGTCGATGTGGTTGCCGATCCAGCCCAGGCACTCCACGCCGCTGGCCTGCAACGACTGC
GCGGTCAGACGCGCGTGGTTGACACAGCCCAGCCGCATGCCCACCACCAGCAACACCGGC
AACCGCAATGTGCGCACCAGGTCGAGCTGGTCGAGCGTGGCCGAGACTGGTGCCAGCCAA
CCGCCAACCCCCTCCACCACCACGACATCGGCCTGCGCGCGCAGCCGCTCGAACGCTGCC
ACGATCGGCGCCAGCTCCACCTGCACGCCATCCTCGGCAGCGGCCAGCTCCGGCGCCAGT
GGCAGGCGCAGCGCATACGGGTTCAGATCGGCATAGTCCGGTACCGGGCAACTGGCCGCC
TGCAGCGCCAATGCATCCTCGTTGCGCAGGCCCTGGCCCAGGTCTTCGCTGCCGCTGGCC
ACCGGCTTCATGCCCACCGCACGCAGGCCGCGCCGGCGAAGCGTGTGCAGCAGCGCGGTG
CTGGCCGCGGTCTTGCCGATCTCGGTATCGGTGCCGGTGACGAACAGGGCGGGCGGCAGC
GTGGCGGGCAACGGCATCGACGGGCTCCAACAGGGCAACAGTGTGTGCATTATCGCTGGC
CCGGCACGCTTGCTAGACTGCTGGCATGTTCGCCAATGCCTCGCTCACCGGCAGCAAGCC
GGAACAATACGCCCAGCTGCTGGAACAGGCCCGTGGCCTGGTCTACGCCGAGTCCGACCG
CATCGCCAACGCGGCCAACCTCTCGGCCCTGGTCTACCACGCCCTGCCCGACCTGAACTG
GGTGGGCTTCTACCTGTACGACGGCAAGGAACTGGTGGTCGGCCCGTTCCAGGGCCTGCC
GGCCTGCGTGCGCATCCCGCTGGACAAGGGCGTGTGCGGTGCCGCCGCCAGCCAGCGCGT
GACCCAGCGCGTAGAGGACGTCGACGCCTTCCCCGGCCACATCGCCTGCGATTCGGCCTC
GCGCTCGGAACTGGTAGTGCCGCTGCTGCGCGGCGATGAACTGATCGGCGTGTTCGACAT
CGACAGCCCGAAGGTCGGCCGCTTCGATGCCGACGACCAGGCTGGCCTGGAAGCCATCGC
CCGCGTGTTCGTTGAGGCGCTGGGATGAGCGCACCGAAGCTGCGCAACATCGGCCCGAAA
AGTGCGGCGTGGCTGCGCCAGGTCGGCCTGCGCAGCCGCGACGACCTGGTCGCGATCGGA
GCCGTCGGCGCCTTCGTCAAGGTCAAGCGCGCCGGCTTCAAGCCCAGCCTGAACCTGCTG
TACTCGCTGGAAGGCGCGTTGCTGGACTGCCATTGGCAGGAGCTGAGCGAGCCACAGCGT
GAAGCACTGGTGCAGGATTACGAAGCACGCATCGCTGCGCATCCGCTGAAGGCAGCCGGC
CCGGCATCGGGCCCGGTGCATGAGCAGCGCTTCGATGCCGACGATGACGCTGAAGACAGC
GTGGCCGAGGGCGCGGACGAGGATTGAGGCCTCCGCGTTCTTGGGGATGCCGGCCAGCGG
CCGGCACTACCAGTGTGATGCGGGATCGGTAGCGCCGGGCCATGCCCGGCGAGTGCGCTC
AGGGCTGCTGCAGCTCCAGCAACTCACCCACCAGCCCGATCTCGCCGCGCTCCAGCCACA
CCCGCAGGCGCGTGCCGTGGTCGATGCGCAGCGCCCAGCACAGCGACATCGGCAGGCCGC
AGACCTGCGACAGCACCATGCGCAACGGGCCGCCATGGCTGACCACCAGCGTCGGCACCG
GATCGTCATCATCGAGCAGGCGATCCAGCGCGCGCGCGATGCGCCGCTCGAAGTGGCCCC
AGCTCTCGCCATTGGGCGGCGGGAACGCGTGCGGGTCGGCATGGAAGGCCGCCAGTGCAT
CCTCCGGCAGGTCGAACAGCGACCGCCCGTCCCAATCGCCGAAGTCCAGTTCTTCCCATT
CCTCGTCCGCTTCCACGTCCAGCCCACGCGGCGTGGCCAGGGCCATCGCCGTATGCAGCG
CGCGCAACCGCGGTGAACTGATCACCCGCTCCCAGCGTTGCCCGGCGTAGGCCTCGACCA
GCTCCTGTGGCAGGCCGGCCAGCTGCGGTGGGTCGCTGCGGCCATCAAGGAACTCATCAC
GGCCATTGCCGGCATGGCGGACCAGGTCGAGGATCATGCGCGCGTCCCGGACGGGCGACG
CAGGTACAGCGGAAAACGGGCGGACATCGGCAACGGCACCACGGGATCGAGCAACCATTC
TAAAGGCACAGCAAAGGCAGTCGCGCAGGCGCGACGCAACGGGACGGCCTGCGATGCCGT
AGACTGCGCGCACTTCCAGGTGACCTGCGGCCATGGCCGGCAGGTTGAAACGGGAAGCCG
GTGACGCGTGATTCCACGCCAGGCCGGCGCTGCCCCCGCAACGGTAAGCACGTCAGTTCC
AGGCAACACCGCCACTGTGCCGCAGGCATGGGAAGGCGCCTGGACGGTGGCCTCGCGCCA
CCCGGCGGCAAGCCCGGAGACCGGCCCGGAAGCCTCAGGTCGCGATGCGGTGGGCATGGC
GCTGGATGACCGTGGCGTGCGCTGCGGCATCGGCGCACGCCTGCCTTCGCGGCTCCTCCC
CTTCGCCACGCGGGCGTGCGTGGCACCCGGAGTCCCCCATGAAGCTGCAGTCCCGAATGC
TGTCCCTGGCCGTGCTGGCCGCCCTGCCCGCGCTGGCCCAGGCCGCCAATGACACCACCG
CGCTCGACCAGATCCTGGTCACTGCCACCCGCACCCCGATCGCCCTGCAGGACAGCATCG
CGCCGGCGCAGGTGATCGACCGCGCCCAGATCGAATCCAGCCAGGCCACTTCGCTGCAGG
AACTGCTGCGCGGTCGCGCCGGCATCAACCTGGCCAATGCCGGCGGCCTCGGCAAGCAGA
GCTCGCTGTTCCTGCGCGGTACCAATTCCGGCCACACCGTAGTGCTGGTGGACGGCGTGC
GCATCAACAGCGCCGACCTCGGCCTGGCCATGTACCAGGACCTGCCGCTGGCGCAGATCG
AGCGCGTGGAAATCGTGCGCGGCCCGCAGTCGAGCCTGTACGGCGCCGACGCCATCGGTG
GCGTGATCCAGATCTTCACCCGCCGCAACCAGGGCGATTTCGCCCCGCACTTCCAGCTTG
GCGGTGGCAGCAACGGCCTGCGTGAAGCCAGCGGTGGCATTGGCGGCGGTACCGAACGCG
GCTGGTTCGGTGCGGATATCGCCTACCAGCATTCCGATGGCATCGATGCCTGCCGCGGCT
CGGCCACGCTGTTCACCGGCTGTTTCGCCGACGAGCCCGATCGCGACGGCTACCGCAACC
TGTCCAAGAGCCTGCGCGGTGGCTACACCTTCAACGACCAGTGGAACGTGGAAGGCAGCG
CATTGCGCGCCGACGGCAGGAACCACTACGACGGCTACTACAACTATTCGGAAACCCGCC
AGCAGGTGCTGGCCGGCAAGGTGCGCTACACCCCGTCCGAGCGCCTGGCATTCACCGCCA
ACGTCGGCCGCAGTGACAACGAGTCGGACAACTTCGGCGACTTCGGTGCACGTGGCAGCG
CACAGACCCACCGCGACAGCGCCTCCCTGCAGGGCGATTTCGGCGTGGCCGAGGGCCAGC
TGCTGAGCGCAGGCGTGGACTGGAGCGAAGACAACCTGGATGGCAGCAGCGCGGGTTACC
TGGTCGACAGCCGCCGCAACACCGGCGTATTCGTGCAGTACCAGGGCCGCTTCGGCCGCC
ACCAGCTGCAGGCCAGCGCACGCAACGACGACAACCAGCAGTTCGGCAACCACGCCACCG
GCAGCGTTGGCTGGGCGATGGAGCTGGGCCACGGCCTGCGCCTCAACGCCAGCTATGGCA
CGGCGTTCAAGGCACCGACCTTCAGCGATCTGTACGACCCATGGAGCGGCGTGCCGACGT
TGAAGCCGGAGAAGTCCAAGAGCGCCAACCTCGGCGTTTCGCAGCAGGGCCAGGGCTGGC
ACTGGGGCCTGGACGTGTATGAAACCCGCATCGATGACCTGATCACCTACGATGCGGCAA
CCTTCAAGATGCAGCAGGTGGAGAAGGCCCGCATCCGCGGTGCCGAGCTGACCGGTGGCG
TGCTGCTGGCCGGCTTCGACATCAACGCGCAGCTGAGCTACACCGACCCGCGCAACCGCA
CCGGCGGCAGCACCCAGTTCGACAACTGGCTGCCACGCCGCGCGCAGCAGACCGCGCGCC
TGGACATCGACCGTCGCTTCGGCGATTTCCGCGCAGGCCTGACCGTGCAGGGTGCCGGCA
AGCGCTACGACGATGCCGCCAACGCGGTGAAGGTGGGAGGCTACGGCACGCTGGACCTGC
GCGCTGAGTACGCACTGACGCCATCGTGGTCGCTGCTGGCACGCGCTGCCAACGTCTTCG
ACCGTCGCTACGAAACGGTGGCATGGTTCAACCAGCCCGGCCGCGAGTACCAGTTGAGCG
TGCGTTACCAGCCGAAGTGAGCGCAACGTTCATGGTAGTGCCGGCCACTGGCCGGCAACA
TCATGACCTTCGGCAACGCATTCCGGGTTGCCGGCCAGCGGCCGGCACTACCCCTCTGCT
TCAGCCCCGCAACCCCGGCAGTTCACGCAGGTCGTCGATCACCGCCACCGCATGCGCGGT
GGCCAGGTCCAAGCCGCGCGGATAGCCGTAGCGCACCAGCGCGATCGGCATGCCGGCCTC
TTCGGCGGCGCGGTAGTCGGTCAACGAATCACCCACCATCAGGCAGGACTCCACCGGCAG
GCCGAAGTGCGCGGCGATGTGCCGCAGTGGCTCGCCACTGGGCTTGCGCTGCGGCAGCGA
ATCCCCCCCCAGTACCAGCGCGAATGCATCACCGATACCCAGGTGCTGCAGCAGCGGCGG
CACCAGTGCTTCGGGCTTGTTGGTGCAGATCGCCAGCGGCACGTTGCGCGCACGCAGTTG
CGCCAGCGCTTCGCCCACGCCGTCGAACAGTCGCGGGCTGCGCAGCAGGCACTCACGGTA
GTGCACCATGAACACCGGCATCACCTCGGCCAGGTCCACCTCGCGGCCGGCGGCCTGCAC
CGCCTGCTCGACCAGACGACGCACACCGTCACCGATCCAGCCCAGAACCGTGGCTTCCGG
CACGCGCGCCAGGCCGATGTCTTCCAGCGTGCGGTTCAGTGCTTCGGCAATATCGGCAGC
GCTGTCCACCAGCGTGCCATCGAGGTCGAACACGACCAGCGGATAGGGATACGACAAGGG
AACGGCACCTGTGCGACGTGGGACCGTCCATTGTACGCCGCTGGTTTTTGCACCGATCCG
CCTCAACCGATCCGGCGCGCGCGGGTAGCCAGGAAGGTGGGCAGATAGCGGTCGATCAGG
AAGCGCGGCTGCGGCTGCCAGTCTTCCATGAAGCGATCGATCACGAAGCCGGCATCGAGC
TGGCCACCGATCAGTTCGGTCAGGCTGTGGCCGAAGGTCAGCGCATCGCCCCGCGCCAGT
TTCGCCTCGCGCTCGGCCGGTGGCAGGTCTTCCAGATCCGAATAGGGAATGGCGTACTGC
GGCCGGATCAGGCCCTGTGCATCCAGCTGCGGATCGCGTGCACCGACGAACAGCACCGGG
TTGTAGAAGCTGGCCATCAGCATGCCATCACGCGCCAGCACGCGGCGGCATTCGGTCCAC
ACCGGCCGGACGTCGGGCACGTACAGGTTGGAGATCGGGTGGAACACCACATCGAAGCTG
TCGTTGGCGAAGGCGTGCAGATCGCGCATATCGCCCTGCACCGTGCGCAGCCGCAGGCCG
TCGCGCGCCGCCACGCTGCGGTCCTGTTCCAGCTGCCCATCGGACAGATCGAACACAGTG
ACGTCGGCCCCGGCCGCCGCCAGCACCGGTGCCTGCTGGCCACCGCCCGAGGCCAGGCAC
AGGACCCGGCGGCCGCGCACATCACCCAGCCAGTCCAGCGGCAGGGCGCGGGGCGTCAGG
TGCACCTGCCAACGTCCTTCGCGCGCGGCGGCAACGGTTGAACTTTCCACCGGGCGCGAC
CATTCGCGCACTTCACTGGCCTGGCGGTCCCAGGCAGCACGGTTGTGGTCGATCAAGGCC
TGTCCGTGGTTCATGTGTTCTCCTTGCCCGGTGGGCGCCAATCCAGATCCTGGAAGGCCG
GGCTGGCGAAACACTCGGCCAGGAAGTCCAGGAATCGCCGCATGATAGCGGGCTGCTGGC
GCCGTGATGCGTACACGGCATGAATGCCGAGTTCGTCCAGACTGAACTCGGGCAACAACT
CGATCAGCTCGCCACTGCGCAGCAGTGGCGCCACCTGGTAGGTCGGCAGCATCGCGATGC
CGGCGCCCGCACGCACCGCCTCCAGCAACAGCGACGCTTCGTTGGCGCTGATGTTGCCGC
CCACCGCCACCGACAGCGAACGGCCATCGCGGTGCAGCTGCCACAGGCTCTTGCCCACGT
AGTGATGGGTCAGGCAGTTGTGCCCGGCCAGGTGTTCCGGGGCGGTAGGCGTACCGCGCG
CCTGCAGGTACGACGGCGTCGCGCACAGCACCGAGCGGCAGGTGGCCAGCCGTCGTGCGA
TCAGGCTGGGATCGATCTGGCGGGCGATGCGCACCGCAAGGTCCACCCGCTCTTCCACCA
GGTTCACCATGCGGTCGACCAGCAGCAGTTCGATGCGCGCCGCCGGATGGCGTGCGACGA
AACCGGCCACCGCTCGCGCCAGATGGCTCTGCCCGAACGACACGCTGGCGGTCACCCGCA
GCGTGCCATGCGGTTCGGGATCGTCGCTGACCAGCTCGCCCTGCAGTTCCTCGCCGATGG
CCAGCATCTGCCGGAAGCGCGCCAGCGCCGCCTCGCCGGGGCCGGTCAGGCTGACCCGGC
GCGTGGTCCGGTGCAGCAGGCGCGCGCCCAGCCAAGCCTCGACCTCGGCCAGGTAGCGGC
TGACCATCGCCCGCGACATGTCCAGCACCTCGGCGGCGGCGGTGAGGCTGCCGCGCTCGG
CCACCTCGACGAATACGGTCATGGCGGTCAATCGGTCCATATGCTCGATCCATGCAACAA
ACAAGCGCGTTATACGCTGTTTTTCGAGCGACTGCAGCGGCCTAGAGTGGCCCCATTCCC
ACCCCACACCGCCCCACGGAGTCCTGCCATGAAGATCGCCCTCGTTGGTTCCACCGGCAA
CATCGGCCGCCAGATCGCCCGCCACGCGCTGGCCAACGGCCACGAACTCACCGTCATCGT
GCGCAGCGCGCAGGATCTTCCGGCCGAACTGGCCGGTGCCCATCCGGTGATCGCCTCGCT
GGATGACCAGGATGCCCTGGTCGCCGCCATCGCCGGCCACGACGTGCTGGCCAGCGCCTA
TGGCCCGCGTCCGGGCGATGACATCGGCCGCGTCGGCGAAGTGGCCGTGCAGCTGGCCGC
CGCCGCGCGCAAGGCCGGTGTACCGCGCCTGGTGGTGGTCGGTGGCGCCGGCAGCCTGGA
AGTCGCGCCGGGCGTGCAGCTGGTCGATACCCCCAACTTCCCGGAGGCCTACAAGCCCTA
CGCGCTGGCCCATCGTGAAGCCTTCAATCGCCTGCAGGCGGTGGACGACCTGGACTGGAC
CTTCTTCTCGCCGGCCGCCGAAATCGGCCCGGGCGAAGAGCGCGGCCAGTACCGCGTGCA
GCCCAAGGCCTTCCTCGCTGATGCCAGCGGCCACAGCCGCATCAGCTACGCCGACTACGG
CGCCGCGTTCGTCGCCGAGCTGGAAGCGCACCAGTACCCGAAGCAGATCATCACCGCGGC
GTACTGATCGACGCGCGTGCCCTGTAGAGCCGAAGGCAACGGCAGGAGCCGTTGCCAACG
TCACTTGCGACGGCCCGCAGGGGCCCGGGCAAGGACGCCCGGCATAGCCCACGTTCGGCT
CCCCATTCGACACAAGGAATTTCCCATGCGCACCGCTGCCCTGCTGCTTCCCCTCGCCCT
GGCCGCCAGCTTCACCAGTGCGCCGCTGCTGGCCGCACCGGCCACCGCGGCGCCCGCGGC
AGCGACAAAATCCCAGCTGCACCTGCAGACCTTCCATCCCGGTCCGCAGGCGATGTTCTC
GGTGTCCTCGGTGCTGATCGAAGGCCGCCGCGATGCGATCCTGGTCAATGCGCAGTTCGG
CGCCAGCGATGCGCGCAAGCTGGTCGAGCTGATCCGCGCCAGCGGCAAGCAGCTGACAAC
GATCTACATCAGCCACGGTGATCCGGACTACTACTTCGGCCTGGCTACCCTGCAGGACGC
GTTCCCGCAGGCACGCATCGTCGCCACTGCGCAGACCGTTGCCCACATCCAGCAGACCCA
GGCCGGCAAGCTGGCCTACTGGGGGCCGAAGATGGGTGCCGACGTGCCGTCGCGCATCGT
GGTGCCGCAGGTGCTGGATGGCGATGCCCTGCAGCTGGAAGGCCAGCGCCTGCCGCTGAT
CGGCCTGGATGGCCCGACCCCGGACCGCACGGTGCTGTGGGTGCCGTCGCTGCGCGCGAT
CGTCGGCGGCATTCCGGTGGTGGCCGGTGAACACGTGTGGATGGCCGACACGCAGACGCC
GAAGTCGCATGCCGACTGGCTGCAGACCCTGCAGCGGTTGCAGGCGCTGAAGCCGAAGGT
GGTGGTGCCGGGGCATTACGCGCCGGGTGCCGCACTGGATGCCAGTGCGCTGGTGTTCAC
GGCGGACTACATCCGCGCGTTCGATGCCGAGACGGCAAAGGCCAAGGACAGTGCGGCGCT
GGTGAAGGCGATGCAGGCGCGCTATCCGAAGCTGGCGGGCGTGGCGTCGCTGGAACTGAG
TGCGAAGGTGGCCAAGGTCGAGATGCAGTGGCCTTAAGGTAAAGGGTTGTTTTGCAGGGC
TGCGCCCTGCACCTGCTCAATGCAACGGCAACGGCAACAGCTGGATATCTGTGGGTTGGC
GGGGTGGGTCCGATGGCAGGGGACGCCGTGAACCCGTCCATGGGGGCTTGGTCGCGGCAT
CCATGCCGCTCACACCCCTGCCATCGGACCCACCCCGCCTTCGACAGTTTCCTGCTGCTG
ATGGAACCTGCTGCTGTTGGTGGGTGCCGACCGTTGGTCGGCACGGGGTCGGATCCCGTT
GCTGCGCAACGGGCTCTGACCCCCCTGTTTGATGATTAGGTTTCTGTGGGATTGATCATG
TCGTGCTCGAACAGTTCCCCCTGCACCACCGGCTCCTTTTCGCGGAAGCCACCCAGCCCG
ACGCCGACCAGGCGGTAGCGCGTCTCGGCCGGCAGATCGACCCTCGCGCGCAGCGATAGG
GCGATGTCACGCAGCTCTTCCATCGATTCCGGCGGGCGCTCCGGGGTGAAGCTGCGGGTG
AGGATGCGGAACTGCGCGGTCTTCAGTTTCAGCACCACGGTGTGGCCGATGCGCTCGGTC
TTGCGCGTGGCGTTCCAGGTCTTCCCTGCCAGCTGCACGATCGCCTCGGTCAGGTCTTCC
AGTAGCAGGTCTTCGGCGAAGGTGTCCTCCGAGGAGATCGACTGCACCTGCTGGTCCGGT
TCCACCGGCCGCTCGTCGATGCCACGTGCGCGGTTGTACAGGCTGCGGCCGAAACTGCCG
AATGCCTCTTCCAGATCGATCAAGGCCCACTGCCGCAGGTCGCCGCAGGTGACGATGCCG
CGCGCGGCCAGCTTGCCTTCCATGACCTTGCCGACGCCGGGCACGCGGTTCACCGGCAGC
GGCGCCAGGAACGCATCCACGCGCTGCGGCGGAATCACGAACTGGCCGTCGGGCTTGCGC
CAGTCCGAGGCGATCTTGGCCAGGAACTTGTTCGGCGCGATCCCGGCTGAAGCAGTCAGG
TTCGTTTCCTCGCGGATCTGCGCGCGGATGGTGCGGGCGATGTCGGTGGCCAGTTCGATG
CCACTCTTCGGCTCGGTCACGTCCAGGTAGGCCTCGTCCAGCGACAGCGGCTCGACCAGG
TCGGTATGGCGCAGGAAGATCGCGCGTACCTGCTGTGACACCGCCTTGTAACGCGCGAAG
TCCGGCGGCACGAAGATCGCGTCCGGGCACAGGCGCTCGGCACGCACGGCGGGCATCGCC
GAACGCACGCCGAACACGCGCGCCTCGTAGGACGCCGCACACGCCACCGAGCGGGCGCCA
CGCCATGCCACGACGACCGGCTTGCCACGCAGTGACGGATCGTCGCGCTGCTCCACCGAC
GCGTAGAACGCGTCCATGTCAACGTGGATGATCTTGCGCAGTCGGGTCATGTCAGGTGGG
AAAGGCGGGGCCGGGCCGGGTGGGCCACACGCCGAAGTATGGTCGTTGCACATCAACAGG
ATGCGCGTATTCCCTTGAAAACACTACGGTTGCGTACGGTTGAAATGTTTGATCGGCGCA
GTTTCCACGGGCATTCTCGGGCGCTTGTTTCCCTGTTCTTCGCTTCCAGGATTGTGCTTC
ATGACCCGTCTCCACGCGTTCAACCGCGAACAGCTGCTGGCCAGCGCACGCGGTGAACTG
TTCGGCACCGCTGCCGGCCGTCTGCCCAACGACCCGATGCTGATGTTCGACCGCATCACC
GACATCCGCGAGGACGGCGGACCGCATGGCAAAGGCATGGTACGCGCCGAACTGGATATC
CGCCCGGACCTGTGGTTCTTCGGCTGCCATTTCATCGGCGACCCGGTGATGCCCGGCTGC
CTGGGCCTGGACGCCATGTGGCAGCTGACCGGCTTCTTCCTGACCTGGCTGGGCGCCCCC
GGCAAGGGCCGCGCGCTGGGCTGTGGCGAAGTGAAGTTCACCGGCCAGGTGCTGCCGGAA
GCCAAGCTCGTGCGTTACGAGATCGACATCAGCCGCGTCATCAACCGCAAGCTGGTGATG
GCCCAGTCGGACGCCCGCATGTACGTGGATGACCGCGAAATCTACAGCGCGCGCGACCTG
CGCGTCGGCCTGTTCACCGAAACCGGGAGCTTCTGATGCGTCGCGTCGTCATCACCGGCA
TGGGCATCACGTCCTGCCTCGGCAATGATCTGGATACCGTTTCGGCCGCGCTGCGCGAAG
GGCGCTCGGGCATCACTGCCCTGGCCGACCACGCCGAAGCGGGCCTGCGCAGCCAGGTCG
GCGGTCGTGTCCACCTCGATCTGGAGGCACTGATCGACCGCAAGCAGAAGCGCTTCATGA
GCGATGCGGCAGCCTTCGCCTATCTGGCCATGCGCGATGCCATCGCCGATGCCGGGCTCA
GCGCCGAGCAGGTCAGCAGCCTGCGCACCGGCCTGATCGCCGGTTCCGGTGGCGGCTCCA
GCGAATGGCAGATCGGCGCGGTCGACCTGCTGCGCGAACGTGGTGTGCGCAAGGTCGGCC
CGTACATGGTGCCGCGCACGATGTGCTCGACGGTCTCGGCCTGCCTGGCCACGGCCTACC
AGATCAAGGGCGTCAGCTATTCGCTGTCGGCCGCCTGCGCGACCTCGGCGCACTGCATCG
GCGCGGCCGCGGACATGATCCGCCATGGCGCGCAGGACATCATGTTCGCCGGTGGCGGTG
AAGACCTGCACTGGTCGATGAGCGTGATGTTCGATGCGATGGGCGCGCTGTCGACCAGCT
TCAACGAAACCCCGGCCAGCGCCTCGCGTCCGTACGACAAGGACCGCGACGGCTTCGTCA
TCGCCGGTGGTGGCGGCATGCTGGTGCTGGAAGACTACGACCACGCCGTTGCGCGCGGCG
CGCACATCCACGCCGAACTGATCGGCTATGGCGTGACCTCCGACGGCGCCGACATGGTCG
CTCCGTCCGGCGAAGGCGCGGTGCGCTGCATGAAGATGGCGCTGCAGGGCGTCGATCGCC
CGCTGGACTACCTCAACACCCACGGCACCTCCACGCCGCTGGGCGACGTCACCGAGCTCA
ATGCGATCCGCGAAGTATTCGGCGATGCGGTGCCGCCGCTGTCCTCGACCAAGGCGCTGT
CCGGCCATTCGCTCGGTGCGGCCAGCGTGCACGAGGCGATCTACTGCCTGCTGATGATGC
GCGATGGCTTCGTTGCCGGTTCGGCCAACATCGGCGAGCTGGACCCGAAGGTGGAGAGCT
TCCCGATCCTGCGCGAAAGCCGCGAGCAGAAGCTGGATACGGTGATGTCCAACAGCTTCG
GCTTCGGTGGCACCAACGCCGCGCTGGTGTTCGGGCGAGTGTGAGGGGCAGGTGTGCCGA
CCAACGGTCGGCACCCACCAGGGCAGTAAAGAGTGCCGACCAACGGTCGGCACCTACCGG
TTACCTCGGCAACAACGGCAGCAGGAGCGCGTGCGCGTCCACCAGCGATCCAACGATGCG
GTGGCCCAGTGCGCGCAGTTCTTCGTCAGGATGGACCAGGTCAGGCACCTGGATCACGGT
CATGCCGGCCGCCAGCGCCGCACGCGTACCGGCCGGTGAGTCTTCCAGCGCCAGGCAGCG
TTCCGGCGCCTGGCCCAGCCGCTGCGCGGCCAGCAGGTAGATATCCGGCGCCGGCTTCGG
CCGCGCGACGTCGCCACTGGTGATCACCGCATCGAAATACGGCAGCAGGCCGGCAGCGGC
CAGCTTGCGGTTGGCGCGCGGCTGCCGCGTGGTGGTTGCCACCGCACGCGGTACCGCGTG
CGCCTTCAACAACTCCAGCAGCTCCAGGATGCCCGGCCGCAACGGCAGGCCGGTCTGCGT
GCGTGCTTCATACAGGTCGTGGCAGCGCGCGGCCACCGCCTCGATCACGCTGTCCTCGAT
GCCCTGCGCACGCAGCAGCGCGTGCGTGTCACGGTCACCGAGGCCGACCATGCGCAGGAA
CACCGCCTCGTCCAGGCCCAGTCCGAACTCGTCGGCGGCCTGGCTCCAGCAGGCCAGCGA
AACCCGCTCGCTGTCGATCATCAGGCCGTCCATGTCGAAGATGACGGCGTCGGGGAGGAA
CGGCAGCGCAGCGATGGTGGTCATGGAGCGAACAGCGTATCCAGGTCGGTGGAGGTGAGC
TGCCGCCATTGCCCTTCGTCCAGCCCCTGCAGATCCAGCCCGCCGACGCGGCTGCGGTGC
AGGGCCTGCACGTGGTTGCCGGTGGCGGCGAACATGCGGCGTACCTGATGGTAGCGGCCT
TCGTGCAGCACCAGGCGCGCGCGGCGCGCATCCAGCACTTCCAGTTCAGCCGGCAGCAGG
GGCGTCTTCTCGGACTCCAGCATCAGCGTCCCGCTGGCGAACAGCGCTACCTCGTCGCCG
CGCAGGTCGTCGCTCAACTCGACCTCATAGACTTTCGGCAGCTTCGACTTCGGCGAGATG
ATCCGGTGCAGCAGGCCGCCATCGTCGGTCAGCAGCAGCAGGCCACTGGTCTCGCGGTCG
AGGCGGCCCACCGTGGACAGCACCGGATCGCGATCGCGGAAGCGCGGCGGCAGCAGATCG
TAGATCAGGCGGCCGGTGTCCTTGGTCGAGCAGGTGTAGCCGGCCGGCTTGTGCAGCGCG
ATCGACAGGCCCACCGGCGGGTCCAGCGGCTCGCCGTCGACACGGATCGCCTCGTGCGGC
ACCTGGTCGTCGGCATACAGCACCTCGCCGTCGGCGTCGGTGACGCGGCCTTCGCGGAAC
ATCCACTGCACCTGCTTGCGGCTGCCATAGCCCAGGTTGGCGATGAGCTTGACCAGCTTC
ACTTGCCCTTCCCCTTCACCGCTTCCACCAGCTTGAAGCCATCACGCTCGGCGATCACGC
GCACCGCGCCAAAGCTCTCGTTGAGCGTGTACTCGTACGGCAGGTGGCGGTTGGCCACTA
CGTACAGGCGTCCGCCCGGGCGCAACGCCTGCGCGGCCACGGCGATGAAGCGCTGGCCGA
TGTCCGGGCGATCGGCGCGCGACGGCGTGTGGAACGGCGGGTTGCTGATGATGACGTCGT
AGCCCGGTTCGATACCCGCGGTGACGTCCTGCCACCGGAAGCGCAGCGGCAGCGGGCGCG
GCGGCGGCGCCAGATTGAGTTCGGCCAGTGCCAGCGCACGCTGCTCGGCTTCGTACAGGT
CCAGCGCGGTGATCTTCGGGCAGCGTTCCAGCAGCTCGCGCGACAGGTAGCCGTAGCCCG
CGCCGAGGTCGGCGGCACGCCCGGCCAGGTCGGCCGGCAGGTGTTCGGCCAACAGCGCCG
ACGCCGGGTCGATGCGATCCCAGGCGAACACGCCCGGGCGGCTGAGGAAACGGCCGCCGA
CGATTGGCCGCACCGCATCCAGTGCCAACCAGCGCTTGGCCAGGTCGGCGTCGTGCTGGC
CCTGCATCGGCGCGGTCCAGTACACGCGGCAGTGATTCTTGGTCAGGCTGCCGCCGAGGC
CGGTCAGCTGCTTGAGGTCACCCTCGCCCGAGCGTGCGCCTTCGTTGTTGGACTGGCAGG
CAACGATGCGGCCACCGTCGGCGACCAGCGCCAGCGCGCGGGCGAACAGCGCGCGGGCTT
CTTCACGCTGGCGCGGCGGCAGCACCAGCACCAGCGGGTAGCGGCCCTTGCCGGCCACAT
CATCCAGCTGGCCGCTGACGGTCCAGCCGGCGGCCTGCTGCAGCGGCTGCGCGAACGGGG
CGAAGCTCTGCTCGCAATGCACCTCGCGGTTGCCGGCCACTTCGCGCAGCGGCCAGCCGT
CGCGGGCCCGCAGGAAAGCCACGGGGCCTTCCGGCCAGCGCAGGGCGCCTTGGGAGAACG
GCAGGAACAGGGTCTGCAGGGGGGCGTCGTCGCTGGAGGCCATCGGCGCGGGTACTTCAA
GCGTGAGGGCCGTCCATTGTACCGGCTTGACCGGGTCGGCCCCGGCAGCCGCTTTGCGAA
ACCCGAACGGGGCCTTGATCTGCCAGCAACATTGGAACGTTCAGGGTAGAGGCTCCCCCG
GAAACCCAGGAGAACCTGCATGCGAGCCTTGTTCGTCGGTGGCGTGGTCGACAACAGTGA
AATGGACCTGGAAGGCAGCCATCCGCCCGTGCATTACCCCGAGGACACCGGCGGCGGCCA
CTCGCGCTACCGGCTGCACCAGGTCGGTCATGGTGCCGACGGCAGCGTGGCCTATGCGGT
GTATGGCGCGCCGGACCTGGCCGATGACGAGGTGGCGAGGGTTGCGGAGGAGCGGGCGTA
TGCACGCCGGTTCGAGGCGACGCCGACCCTGTTCGAGCACTGAGCGCAGCAGCCACGCAT
GGCGTGGCTCTACTGCAACCTCTGGTAGATCCACGCCAAGCGGGGATGGGCCCGGCAGGT
TGCCGTCAAACCCTCGGCGGCAACCTGCGGATGCTGGCGATTTCATCCAGCCACACATGG
TGCTGCTGCACCGGCGTGTCGTAGTCATCCAGGCGCAGCTGGCCGTTGCTGCCTTCATCA
CCAGCGACGTTGCGGTATTGCTGCACGGTTGGCCTCACGGCCACCGTGCCGAGCAGGCGG
CGGCCATCGTGCAGAATCAGTTCCACCTGCGTTTCGCCATCCAGCTGCGGCAGCAGGGCT
TCCAGGCGCGCGATCTGCGCCGGATCGGTGTGGATACGTGGAGCTATACGGGACATCGGC
GACCTCCTGATTGCAGGGTCGCCGATCGGCCGTGAATGTTCAGTGCAGCGCGCTGTCCGC
GCGCGGCACCTGCACCTTGCGTACGGCAGCCACCAGCTGCGCCACCGAGTACGGCTTGGC
GACATGCTCCTGGAAGCCCGACGCCAGCGCGCGGCGGCGGTCATCGGCACGCGCCAGTGC
AGTCACCGCCACCGCAGGCAAGGTTGCCGCGTCCACGCCCATGTCCTCGCGCAAGGTTCG
CACCAGCCCATAGCCATCCATGCCCGGCATGCCGATGTCGGTCAGCATCACGTGGTACTG
CAGATGGCCGGTGTCGGCCAGCAGTGCCAGTGCCTCGCCGGCCGAGCTGGCCGCCGACAC
GCTGGCGCCCTGCTCTTCCAGCATGCGCCGCAGGTACTCCAGCACCTCCGGCTGGTCTTC
CACCGCCAGCACATGCATGCCCCGCAGCGGATACGGTTCGACGATCACCGGCTCCAGGAT
CGGCCCGCTGATGACTTCGCGCAGCGGCCGGCGCTCGGCATCCGGCAGGTGCTGGGGCAG
GCGCACGGTGAACGTGGCGCCGTGGCCATGGCCTTCGCTGGCGGCGGCGACGGTGCCGCC
GTGCAGTTCGACCAGCTGCTGCACGATCGCCAGGCCCAGGCCGAGGCCGCCATGGCGGCG
CGTGGTGGTGCCATCGGCCTGGCGGAAGCGGCTGAACAGGTGGTTGAGGAACTCCGGTGC
GATGCCATCGCCGGTATCGCGCACCGTAATCACCCAGTGGGTGCCGTCGGCCTGCAGCTG
AACGTCGATGCGGCCCTCGGCCGGGGTGAACTTGATCGCATTCGAGAGCAGGTTCCAGAA
CACCTGCTGCAGGCGCGTGGCATCGCCCAATACCAGGCTGGGCTGCTCGGGCAGCTGCAG
GTGCACGTCCAGCGCCTTGCCTTCGGCCACCAGTTCCTGCGCGCCGATGGCTTCGCCAAG
CAGCGTGCGCAGGTCCAGCACTTCCACCTCCAGCTGTACCTTGCCCAGCAGCATGCTGCT
GAGGTCGAGCATGTCCGAGATCAGCCGCTTCTGCGCACCGGCGCTGTTGGCGATCACGTT
CAGGCCCTTGTACAGCGGGCTGGTGTTGTCCACGCGCTGCAGCAGCAGCTCGCTCCAACC
GAGGATGGTGGTCAGCGGCGTGCGCAGCTCGTGCGACAGCGTGGCCAGGAACTCGTCCTT
CAGCCGCGCCATGTTCTCGGCGGCGCTGCGCGCGGCGCGTTCGGACTGCAGCAGTTCCTC
GCGTGCCAGTTCGATCTCGCGGCGCTCGGTCACGTCCGGGCTGCTGCCAGCCAGGCCGAT
GAAGCGGCCCATGCGCGAGAAGCGCGGGCGCGCGTTCATCTCCAGCCAGCGCCACTGGCC
GTCGGCGCGCCGCGCACGTACCAGCGCATGCATCGAACGCTGCGCCTTCAGTGCTTCCTG
CAGCTCGTACTCGAATACGGACGCATCGTCTGGATGTACCAGGCCGCGCCAGACATCTTC
CGGAACGCGCGTTTCGTCGCCACCGAAAAACTCGCTGAAGGCGCTGTTGACGAAGCGGGC
GTGGCCGCGCTCGTCGAGCACCCATACCGGCATCGGCAGGCCATCGGCCAGTGCGCTGAA
GCGGGCTTCGCTTTCGCCCAGCTCCACTTCCATCTGCTTGCGCGCGGTGATGTCGAAGAA
CAGGATGCCGACCTTGTCTTCGCCCGGACGACCAACGCGCACCGCATCAACCGCGAACGA
GCGGCCCAAGGCGCGCGCTTCCATCTCGAACTGGGCGGGGCGACCACTGCGGGCCACTTC
ACCGTAGATGCGGAACCAGTCTTCCTCGTGGTTCGGTTCCAACGCACTCATGCGCTGACC
GCGTGCGTCCTTCAGGCCGGTATGGCGCTCGAAGGCGTCGTTGACCTCGATGAAACGATA
GTCCACCGCGCGGTCGCCTTCGAACAGCACCTGGATCACGCAGAAACCGGCGTTGATGCG
CTCAAGCACGCCATGATGCAGGTCGGGTTCGGGCGCCGGCACCATCATCGGTGGGCGCTC
CACTAGGGGCGGCAGTGTGGACAAGGGCGTCTGGACGGGCCGGATTGGAGACACAGCATG
TTCCAGAGAGCGTATTCACAGCGTCAAGCGCCGTCAGTCAGGGTTGACGACGATGAATTG
GCGGTAACCCCCCTTGCATACGCCGCAGCCGGCCATTGCAGTGACCCGGCCACAGGATCA
CACTCGATCCGTGATCAACATCGTCCCCAGCGCGGGGACGCAGGAGACCGTCATGAAACG
CGCACTCGTGATTGCCCTGCTGGCAGGCGCCCTGGTGGTGAGCGGCGCCAACGCTGCAGC
GCGCAACGTAACCGGTACGGACGCGCCGCGTGCGTTGCAGGCCAATGGCCCGGTCAGCGT
GAAATGGGAGGATCCGGCCACGTTCACCGAGATCCGCCAGAGCACCAACCGCTTCGAGGC
CGAACGCGGTGACTGGGTACAGCAGCTGGCCCGCTACCTGCAGACCACCGCTGCCAAGCC
GCTGCAGCCTGGGCAGACCCTCGATGTCACCCTGGTGGACATCAAGCGTGCCGGTGACTA
CGAGCCGTGGCACGGCCCGCGTGCGCGCGACATCCGCGTGATGCGCGATATCTACCCGCC
CCGCATCACCCTGCACTACACGTTGAAGGACGCCGACGGCCGTATTGTGAGCGAAGGCGA
CGCCCGCCTGAGCGACTCCGGCTACCTGCAGGGCAGTGGGTTGCTGACCAACAGCGATCC
GCTGCGCTACGAGAAGCGCCTGATTGATGACTGGGTGAAGCGCCAGCTCGCCAGCCAAGC
CACCGCTGCGCGCTAGGCCCCCCGGCAGGTGTCGACCTTGGTCGACACGCATTCATGGCG
CCGACCAAGGTCGGCCGCCACCGAAGCCGCGCATGGCAACCGCTGCGCGCCAGGCCCCCC
GGTAGGTGTCGACCTTGGTCGACACGCATTACAGAGCGCCGACCGAGGTCGGCCGCCACC
GAAGCCGAGCGTGGGCTCGGCGCTACACGTATACCTTCGCCACGCGCTTGACCGCGCACG
GCAGCTGGTACGCGCTCACGCCGCAGCGCGGCGCCAGTTCCGCCAACGTCGGCGCACTGC
CCCACAGTTCCACCACGCTGCCCACCGCGGCCTGCGGATGCGCCGTCAGGTCCACCGTCA
GCATGTCCATCGACACGCGCCCGATCAGTGCGCCGGGCTGGCCATCGATCAATACCGGCG
TGCCATTCGGGGCGAACTGCGGATAACCGTCGGCATAGCCCAGTGCAACCACACCCACGC
GGGTGCGCGCCTTGGCCACGAAGCGCGCGCCATAACCCACCGGCTCACCCGCTTCGATCC
AGCGTTCGGCGATCACCTTCGACTGCATCGTCATCACCGGGCGCAGGCGCTCGGTCAGCG
TGGTGTCGTCCGGCAGCGGGTTCGCGCCATACAGCATCAGGCCCGGGCGCACCCAGTCGC
TGCGCACGTCCGGCCAGCCCAGCAGCGCCGGCGAATTGCACACGCTGGTCTCGCCATGCA
GGCCGTCGATGGCGCGCGCGAAGGTCGCCGCCTGTTCGTGGGTGCGTTCGCTGTCCAACT
CGTCGGCGCGCGCCAGGTGGGTCATCAGCACGATGCGCTCGACCTGCGGCAGCGCTGACA
GGCGCGCGTGCGCCGCGCGGAAGCTGTCCACGTCCAGGCCGAGGCGATGCATGCCGCTGT
CCAGCTTCAGCCACACCGTCAACGGGCGCGGGCTGTCGAAGGCGGCGACGGCCTCCAGCT
GCCACGGTGAACCCACGGCGAACCAGAAATCATGCTCGGCCACCAGCGCCATGTCGCTGG
GTTCGAAGATGCCTTCCAGCAGCAGGATCGGCGCACGGATGCCGGCCTGGCGCAGTTCCA
GCGCCTCTTCGATGGTGGCCACGCCGAAGCCATCGGCCTCGCCTTCCAGCGCCTGCGCAC
AGCGCACCGCGCCATGCCCATAGGCATCGGCCTTGATGATCGCCAGGGCCTTGCCACCGC
CCAGTTCACGGGCGAGCCGGTAGTTGCTGCGCAGGGCGCCCAGATCGATCAGCGCGCGGG
CAGGACGCATGTGCGGTTCTCTTGTTGCGGCGCGTGACCGTACTGGCCGTAGCGGAAAAT
ATCCAGGCCTTCGGTGCTGATCTGCGGCTGGCGCGCGCTCATCAGGTCAGCCAGGTAGCG
GCCCGAGCCGCAGGCCATGGTCCAGCCCAGGGTGCCGTGGCCGGTGTTGAGGTACAGGTT
GCGGAACGGCGTGGCGCCGATCACCGGCGTACCGTCCGGCGTGGCCGGGCGCAGGCCGGT
CCAGAACTGCGCGCGCGACAGGTCGCCGCCCTTCGGGTAGAGGTCGCTGACCACCAGCTC
CAGGGTCTCGCGGCGTCGCTGCGACAGCGACAGGTCGAAGCCGGCCACTTCGGCCATGCC
ACCGACGCGGATGCGGTCGTCGAAGCGGGTGACCGCCACCTTGTAGCTCTCGTCGAGGAT
GGTCGAGGTCGGCGCCATCGCCGGGTCGGTGATCGGCAGGGTCAGCGAATAGCCCTTCAG
CGGGTACACCGGCAGGCGCATGCCCAGCGGTGCGACCAGCGCCGGCGAATAGCTGCCGAG
CGCGACCACGAAGCGGTCGGCGGTTTCCAGCTTGCCGTCGATGCGCACGCCGGTGATGCG
GTCGCCATCGAACTCCAGGCCGGTGATGTCCTGGTCGAAGCGGAACTCGACACCAGCATC
CACGCACATCTGCGCCAGGCGACGGGTGAACAGCTGGCAGTCGCCGGTCTGGTCACGCGG
CAGGCGCAGCGCACCGACCAGGCCATCGACATGCGCCAGGGCCGGTTCGGCCTGGATGAT
GCCGGCGCGGTCCAGCACCTCGTACGGCACGCCGTACTGGGCCAGGATCTCGATGTCCTG
CGCCGAGGCATCCAGCTGCTGCTGGGTGCGGAACAGCTGGGTGGTGCCCAGGTCGCGGCC
TTCGAATTCGATGCCGATCTGCGCGCGCAGCTCGTTCAGGCAGTCGCGGCTGTACTCGGA
CATGCGCACCATGCGCGCCTTGTTGATCGCATAACGCTCGTGGGTGCAGTTGCGCAGCAT
CTGCCACAGCCAGCGGTACTGGGCCAGGTCCATGCCCGGTTTGATCGCCAGCGGCGCGTG
CTTCTCGAACAGCCAGCCGATGGCCTTCTTCGGCACGCCCGGGGCCGCCCACGGCGAGGT
GTAGCCGAATGACAGCTGGCCGGCATTGGCGAAGCTGGTTTCCAGCGCCGGGCCGGGTTG
GCGGTCGATGACCGTGACTTCAAACCCGGCCTGTCGCAGGTACCAGGCACTGGTGGTACC
AATCACGCCGCTGCCGAGAACTAGGACTCGCATGGGACTTCTCCAACCCGATCATTCCCT
GCACTGGAGCGCACAGGGACCATAATTGGGGAAGTATAGACAGCCATTCCCAGTTGATTT
GCCTGTTTTGAAATCAACCGGCAGGATGTTCTCCTGCAATTCATTCCCCAAGGTTGACGA
CCATGGCCACCCGTACCCGCGAACTGGACAAGATCGACCGCAAGATCCTGCGCATCCTGC
AGGCCGAGGGCCGTATTTCCTTCACCGAACTGGGCGAGCGGGTCGGCCTGTCGACCACGC
CGTGCACGGAGCGCGTGCGCCGGTTGGAGCGCGAAGGGGTGATCACCGGCTACCACGCTC
ACCTCGACCCGGCCGCAGTGAAGGCCAGCCTGCTGGTGTTCGTGGAAATCAGCCTGGCCT
ACAAGTCCGGCGACATTTTCGAGGAGTTCCGGCGCGCGGCGCTGAAGCTGCCCAACGTGC
TGGAGTGCCATCTGGTGTCGGGCGACTTCGATTACCTGCTGAAAGCGCGGATCAGCGAAA
TGGCCTCCTACCGCAAGCTGCTCGGCAGCACGTTGCTGACACTGCCGCACGTGCGCGAGT
CGAAAAGCTACATCGTGATGGAAGAAGTGAAGGAAACGCTGAGCTTGCCGATTCCCGATT
GAGGCAGTTGCGATCGGGGTCAGAGCCCGCGTTGCGGGATCCGACCCCGGTCAGGATTCG
GCAAGGGGTCGGATCCCGCGCAGCGGGCTCTGACCCCCGACCATGGTGACAGTCAACGCT
GCTGTGGATGTTTCTGCGAGCGCTGTTCCTGCTGCTTGCCGCCCTTGTGCGGCTGCTGCG
AGTCCATCTGCTGTTGCTGTTGCTGCTGCGGGTTGCGGCCCTGCGGTTCCTTGCCGGGAT
GACGGTTCTGCTGGTTTTTCATGATCGCGATCCAGTGGACAAAGGACATGCGGCGGCGAA
ATGCCGGCGCACGGCCACGTTGGTCCCGGAACGGTTAATCGCAGGCGAAAAAGCAGTGAT
CTGCGGCAGGTTGTTTTCGTGCGTTCAGCGCGCACAGCCCGCAGCCGCTGCCCACCTGGA
TTGGCATTGGAGGTCAGCGCTTGATCTGCTGGCCATCGCCGGCCGGCACGCTGTCGTAAT
AGCGGCCGGTGCGCGAGTCGAACACGCGGTTCGGGCCGGCCGGGCGCACCCCGGGAACGA
TGCGGCCATTGCGGTCATAGACCTTGTCGGCAGGCTTCGGGACCGGCGCCGGCGCGACCT
GGGCCGGACCGGTGGACTTGATCGGCTGCGTCGGCTGTGGCGAGGGCAGTACCTGCGGCT
GCGGGCGCGCGGCCTGTGGTGGCGGCACCGCCGGCTGCGGTGCCACGGTGGTCGCACTAC
GGGTGGCGGTCGGGCTCGACGATGTCGGTACCTGGGCCTGCGCGACCAAGGGCAGCAGGG
CCATCAACAGCAGGGAAAGGGTCGATTTCATGGCACGCTCCGGCGTGGTTCGCATTCACC
ATGCGCCAGCGCCTGTGTGCCGCCCATGAACGGCCATCACACTTGCAAGCGGGCGCCAGC
ACCCCCACGTTTTCCGGCACCCCCAGGCCATCGACCCCACGGAGCGCCGCCATGACCGCC
TTCGATCTGACGCCCCCCACTGCCACCCAGACCGAGGCGCTGGTTGCCGGTCTCAGCAGC
GAGGAACGCCGCGTGCTGCTGCAGCACGGCACCGAGGCGCCGTTCTGCGGGGTATTCCTC
GACAACAAGCGCGAGGGCGTCTATTGCTGCCGCCTGTGCGCGCTGCCGCTGTTCCGCTCC
AGCACCAAGTTCGATTCCGGTACTGGCTGGCCCAGCTTCTTCGCTCCGTTCGACCCAGCG
CACGTGCGCGAGATCCGCGATACCAGCCACGGCATGGTCCGCACCGAGATCACCTGTGCG
CGCTGCGGCAGCCACCTCGGCCACGTATTCCCGGACGGTCCGCCGCCCACCTACGAGCGT
CACTGCCTGAATTCCGTCTCACTTTCATTCACTGGCAATGGTGAGCCGTGGCCCGATCCA
CTGCAGCGTGGCGGTGCCGAGGCCGGCATGGCGGGCTGAAATACCCGCTGACCGATTTCA
CAGAATTCCCTCTTCAGAAAACCGGGCGACGGGCCGACAAGGAGATATCCCCTCTCCTTG
CGTCGCCCCATGCTCATCATCGTTGGATTCCTGGTCGTCATCATCAGCGTGATCGGGGGC
TACCTCGGTGCCCACGGCCGCCTGGGTGCCCTCTGGCAACCCTACGAGCTGGTCATCATC
GGCGGCGCCGCGCTCGGCGCCTTCCTGGTCGGTACCCCGGCCAAGACCGTCAAGCAGACC
CTGCAGGCCATGGTGGGCGTGTTCAAGGGCCCGCGCTACAAGCAGCAGGACTACATCGAT
GTGCTCAGCCTGCTCTATGAACTGCTCAACAAGGCGCGCCGCGAAGGCTTCATGGCACTG
GAAGACCATGTCGAGCGCCCAGCCGAGAGCGCCTTGTTCGGCAACTACCCCAAGGTGCAG
GCCGACCATCACCTGATCGACTTCATCACCGACTGCCTGCGCCTGATGATCGGCAGCAAC
ATCGAGCCGCACGAGCTGGAACCGCTGCTGGAACTGGAGCTGGAAAAGCACCATGCCGAA
GCCATGGCGCCGTCGCAGGTGTTGACCAAGGTCGCCGACGGATTGCCCGGTTTCGGCATC
GTGGCGGCGGTGCTGGGCATCGTCATCACCATGGGTTCGATCGGCGGCGACATCGTCGAA
GTGGGCGGCCATGTGGCCGGTGCGCTGGTCGGTACCTTCCTCGGCATCCTGCTGGGCTAC
GGCTTCGTCGGCCCGATGGCGGCGGCGATGGAAGCCCGCGCCGAACAGGACAGCCGCATC
TACGAATCGGTCAAGACCGCCCTGCTGGCCTGCCTGCGCGGCTACAACCCGAAGATCGCG
CTGGAGTTTGCCCGCAAGACGCTGCCGTCGAACGTGCGCCCGGCCTTCTCCGATTTCGAG
CAGCACCTGAAGACGGTCAAGTAAGCCATGGCCGAGAACAAGCCCACCGTCATCGTCCGC
CGGGTCAAGAAGGCCGGCCACGCCGCCCACCACGGCGGCTCGTGGAAGGTGGCCTACGCC
GACTTCGTGACCGCGATGATGGCGTTCTTCCTGGTGCTGTGGCTGATGGCCACCACCAAC
AAGAACGACCGTGCGGCCATTTCCGAGTACTTCCGCAACCCCAGCCCGCTGAGTGGGCAG
AACGCCACGCCGGCGCCCGGCATGGCCGGCCCGGGCGGCGCCAGCACCTCGATGATCAAG
CTGGGCGGTGCCACCGACATCTCGCGCGGCAACAGCAACGATCCCTTCCAGAACCAGAAG
GAGGCCGTGCCGCAGCCGGTGGACCAGCAGCAGCGCGACAAGCAGCAGCTGGAAGCGCTG
ATGAAGGAACTGCAGGAGGCGATCAGCAGGAGCCAGGCGCTGGAGCCATTCAAGGACCAG
CTGCTGCTGGACCTGACCCCGGAAGGCCTGCGCATCCAGATCGTGGACAAGCAGAACCGG
CCCATGTTCGACCTTGGCAGCGCCACGCTGAAGCCGTACACGCAGCAGATCCTGCACGAA
CTGGCCGAGTACCTGAACCATGTGCCGAACCGGATCAGCCTGACCGGCCACACCGACATC
ACCGCCTATTCGGCCGCACGCGGCTATGGCAACTGGGAACTGAGCGCCGATCGTGCCAAC
GCCGCACGGCGCGCACTGGTGGACGGCGGCCTGGAGGACAGCAAGATCACCCGTGTGGTC
GGCCTGTCCTCGTCGGTGCTGTTCGACAAGACCGACCCGCAGAACCCGATCAACCGCCGC
ATCAGCATCGTGGTGATGACCAAGGCCGCCGAGGAGGCCGCCCTGGCCGGTGCCGGCCCG
CAGGTGGGGCTGTCGGCGCCCACCGCCGACCCGGACGTGCAGGCCGCGCAAGGTGAGGCC
GCGCCCGTGGCACGTTGAGCCGGGGTCAGATCCCTTTTCCATGGAAAGGGATCTGACCCC
GCCTGCGTGCGGCCGGTACAATGGCGGTCTTTCCGTTTCCAGGTGATTTCACCCCCATGT
CCCAGAACTCCAAGGCCAAGCGCGACAAGCGCAAGAAGCAGCAGGCCAAGCGCCCGTTCC
TCCGCCTGAATGCCCAGCAGCAGGTGCAGAACCATGCCGTGCTGACCAACGAAGACGGCC
AGGTGGTAGCGGCCATCGGCCTGCAGGGCCGTGAGTGGCTGCTGGCCATCGGCGGCCAGA
CCATGGGCAATGCCGAGAACCCGGTGCCGATGCTGGCCATGCTCAAGCACCTGGCCAACG
TGCAGGAAAAGGAAGGCCGCAAGGTCAACCTGGAGTACTCCGAACTGCTGCAGAAGCTGC
TGGACACCCTGGCGGCCGAATCCGAGCAGACCGCCGACGAGTACCTGGACAAGCTGGTTG
CCGAGTTCGAAGGCGTCGACGCTGCTGAAGGCGAGGAAGGCGAAGCCGCCGAGGGCGACG
TGGCCGAAGAAGCCGCTGCCGAGGCCGCTCCGGCCGCTGACAGCGACAGCAAGCCGCAGG
CCTGAACCGGCCGCGGCGGTGACGGTCTACGTCGATGACGCGGTGCATCCCTGGCGCGGA
CAGCGCTGGGCGCACCTGATGGCCGACACCCTGGCCGAGCTGCACGCGATGGCGGCGCAG
CTCGGCATTCCCCCGCGGGCCTTCCAGAACAAGGCCAGCGGTGCCCACTACGATGTCACT
TCCGAGCTGCGCGCACAGGCGATCGCGCTCGGTGCGCGGGCGATCTCACGGCACACCGAC
CGTGAACTGGTCAAAACGGTGATTGCCAACGCCAGGGCGCAGTACCGGCCGTAGGCCACG
TCGCGGGTTCGCCGGACACCAACCGGCACCGACCGGGTAGAGTCGACTGTCAGTCGACTA
TCGCGCGCAGCGCGGGGTTCTCGCGGCCGGATGGGAGAGCAGTCGACTAACAGTCGACGC
TACCCCGTCGGGTCGTCTCCAGCGGATCAACCCGTCAGGCCGCGCCCAGCAGATCGTCCC
CGCCGGGTCGTGCCGGGCGGATCGGCCCATCGCTCAGAACGGGTCGCTGCCCAGGCGGAT
TTCCACGTTCAGCAGCGAGCACAGCGCCAGCATTGCGTCGTCGTCGCGGGTCAGCGCCAT
CACGCCGGTGAAGCCGTCGCTGCCGGCATCCACGCTCCACAGCGTGTAGTTGTGCTCGCG
CAGGCGGTCGAAGGCGGTGGACATCAGCTGCACGCCGTCCAGGCCTTCGGCGAAGTCCTC
GTCATCCAGGTCGCCGCCCCAGTCCAGCTGCAGGTTGAAGCGCGCCGACAGCTCGTTCAC
TGCCGACTGCAGCGATTCCAGATCATCACGCTCGACCTCGAAACCGGACTGCCAGGCGAT
GGCCGTGAACAGGGCCGGCAGCCAGTCGCTGTCCGCTTCCAGCGGCTGCCCGTCCTCGGC
CAGGTGTTCGCGCCAGCGGTTGAACTGCTGCAGGGCCAGTTCCTCGTCGCCCGGGTTGAT
CAGCACCAGCAGGTTCCAGACCCGTGCCTCGAAGCCATCTTCGTCGAAGTCGTGGATGTC
TTCCTCGAAGTCGAAATAGTCGCTGTTGTCGGGCATGGCGGAACCTCCTCTGGGGCAGGC
CGGCATTCTACGGTTTATCCTGTGCCGCTGAAGCCGGCCTTGGTGGCCGTCACTGTGAAT
GAAGCGATGAGCGATACCCCTCCCGACCACCTGGCGATCAACCCGGCCAGCCCCTTCCAT
GATGCGCAGGCGCTGGAGCGCGGCGTCGGCGTGCGTTTCAACGACGTCGAGCGTGACAAC
GTCGAGGAATACTCGGTCAGCGAAGGCTGGATCCGCGTGCAGGCCGGCAAGGCCCGCGAC
CGCCGCGGCAACCCGATGACCATCAAGGTCAAGGGCAAGGTCGAGGTGTATTTCCTGGAC
CAGAAGCCGGAATAAGCACGGCTCCCGGATCCTGGGGTCAGATCCCTTTCCTGCGGAAAG
GGATCTGACCCCGATCAACGCGGACCAAGGTCCGCACCCACCCGGGGTACAGGGTCATTC
GCGCTTGCGCGATTCCAGCAGGTCCAGGTTGCGGATCAGGCGCCGCGAGATCTCATCGGA
GATCACCCCGCGCCGGGTCAACCGGAACAGCTCCTCGCGCTCGGCATTGAGGCCGGCGCT
GCGCAGCTGGCGGTAGCCCATTTCCATGCGCCGTACCTTCTCCGGGTCCACGTCGGGCCC
ATCACTGTCGCGCTCCAGGTGCCGCTGGTAGAGCAGGCTCACCCGCGAGGCGGCGTCGTT
GTACAGCTGCACGTTCTCGGTGTTCTGGTTCATCACCAGCTGCTGGCGCATGCGCTCGAC
CCCGGCCAGCGCGGCCTTCGACGACAGCCGGCGTGCCAGGTCCTCTTCCTTGCGCTCGCC
CGAGTCAGCCGGAAGCTGCAGGCCCTTCAGCAGCTGTGGCAGCGCGATGCTGGCGCCCAG
CAGCGAGAACAGGATCACCGATGCGGCCAGGAAGATCACCAGGTCACGCGCCGGGAACGC
ACTGCCGTCGGGCAGGAACAGCGGCAGGGTCAACACACCGGCCAGGGTGATCGCACCGCG
CACGCCGGCCACCGAGGTCGCCACCACGATGCGCCAGTTCGGTGCCTCGCCCCGCTCCAG
GCCGCGACGGCGCGCGCGCAGCAGGTTCCAGCGCAGCGACAACCACACCCACAACAGGCG
CAGCACGACCAGTGCCAGATTGATCACCACCACATACACCAGCAGCCACCACGCACTCTG
GTGGCCGGTCTCGTTCATGGTGGTGGTGGCGCGTTCGACGATGCCCGGCAGCTGCTCGCC
CAGCAGCACGAACATGATGCCGTTGAAGCTGAACTGCAGCATGTTCCAGACCCCGGCGCG
CTGCACGCGCATGCTGCCGGAGACGCGACCGGTCAGCTCGACATAGCTCATCGCGATACC
GGCGGCGACCGCGGCGAGGATACCCGAGGCATGGATCTCTTCGGCCAGCAGGTAGGCCGC
GAACGGAATGAGCAGGTTGACCAGCATCGCCGCGCCGGGCTCCTCGCCAAAGCGGCGCCA
CAGCCAGCGCTGGAAGGTGGACACACCCAGCGTCACCGCCACGCCCACCGCCAATCCCGC
CACCGCCACCCACACGAAGGTCAGCGAGGCCGTGGCCAGCGAGAAGGTGCCGGTCATCAC
CGCCGCCACCGCGAAGCGGAAGCAGACCAGGCCCGAGGCATCGTTCAGCAGCGACTCGCC
TTCCAGGATGTGCATCAGGCGCTTGGGAATCGGCGCCTTCGAAGCGATCGCGCCCACCGC
CACCGGGTCGGTCGGCGAGACGATGGCCGCCAGCGCGAAGCACACCGCCAGCGGCATCAC
CGGAATCAACCAGTGGATCAGGAAGCCGGCGCCGATGACGGTGAACACCACCAGGCCGAA
CGCCAGTTCGAGGATCGCGCCCTTGTCGCGGAACAGGCCCTGCTTGGGAATGCGCCAGCC
ATCGAGGAACAGCAGTGGCGGCAGGAACAGCAGGAAGAACACTTCCGGCTCCAGCGCGTG
GCCACGGTTGAACACCCCGGCGATGACCGCACCCAGGCCGATCTGCACCAGCGGCAGCGG
CAACGAGAACGGCAGGACGCGAACCAGGTAGCCGCTGGCGACAACGGCCACCAGCATCGC
CAGGACGACTTCAATGGTATGCATGCTTCTTCCAGGAAGCGGCGCGTGGGGAGGCTTGGA
GGCCAGCGCCGGAAACCCGGAAAAAACTACCACATGCGCCCATGGCCGCGACGGCCGGGG
CCGCCGCGCGTCAGCCCCGGCTCATGCCCCGTCGAAGCGGTACAGATCCATGGCAAGGAA
GCCGGCATCGATGCCGGCATCGATGCGACGCGCACCGAAACCGCCCTCGCCGGCCGCGCC
CATTGCAAAGAACAGCGGCAGCAGGTGCTCGTCGGTCGGGTGCGCGCGTTCGGCGAACGG
CGCCTGCCGGCGGTAATCCAGCAGGGCCTGGCGGTCATCGGCGGCCAGGCGCTGCTCCAC
CCATTCGATGAAGGGCCGCACGTACGGCGCTTCCTTGCCGTCCTGGTAGTCGCCCCAGTC
GTGCAGGTTGTGGGTGATGCTTCCGGAGCCGACCAGCAGCACGCCCTGTTCGCGCAGCGG
CGCCAGCGCACGGCCCAGCGCGAACTGATGCTCGGGGCCGAGCAGCGGCTGGATCGACAC
CGGCACCACCGGGATGTCCGCCTGAGGGCGCAACAGCCGCAGCGGTACCCACGCGCCGTG
GTCGAGGCCACGCTGCGGGTCGATGGCCACTGGCAGGCCTGCGGCGGCGATGCGGCCGGC
CACTTCTTCGGCCAGTGCCGGATCACCCGGTGCCGGGTACTGCAGTTCGAACAACGCGCG
CGGGAAGCCACCAAAGTCGTGGATGGTCGGCGGCTGCGGATGCGCACCGACCAGCGGCTG
CCGGCCCAGCCAGTGCGCCGAGGCCATCACGATGGCGCGTGGCGTCGGCAGATCGCGCGC
CAGCTCGGCCAGGCGCACGCCAACCTGGCCCGGCTGCAGGGCAGTCATCGGCGAACCATG
GGAGATGTACAGCGAAGGCAGGCGGGACATGGAATTCTCCAGTTGCAGGATCAGGCGGCG
ATCAGCGCGAACGCAGGGTCCACTTGCCATCGCCGAGCAGGAACAGCACCACCAGCGCCA
GCGCCCAGAACGCCGGGTATTCCCAGCCGCCGCCAGCATTGGCGAAACCGAAGCCGTTGG
CGCCGTGCACGGTGACGATGGTGCCCAGCAGCAGCGGCACGCCGACCAGGCCCACCCAGC
GTGCGTAGATGCCCAGCAGCAGCGCGACGGTGATCACCAGTTCGACGCCGATGGTGAGGT
AGCCGAGCACACCGGGCAGGCCCAGAGACTCGAAGAACGCCGCCGTACCGGCCGGGGTGA
AAACCAGCAGCTTGGTCAGTGCGTGGACCAGGAACAGCACGCCCAGAGCCAGGCGCAGCA
GGGTGGCGCCATACGGCGCCAGCGGCGAAACAGGAGCGGTCGTGGTGTGCATGGCAAAGC
ACCTTGAAGGGAGTGGGCACAGGTTATTGCGCCTTCACTGGCCGATAAATACGATCGTTT
GACCGTATTTATTTCACAAGGCGCAACAATGGACGCCCTCGAGGCGATGCGCGTGTTCGT
GGCGGTGGTCGAGCGCAACGGCTTCAGTGCCGCCGCCCAGGCCCTGGACATGTCCACCGC
CGGCGTCACGCGCCAGGTCGCGGCGCTGGAAAAGCGCCTGTCCACCCGCCTGCTCCACCG
CACCACGCGCCGGGTCAGCCCAACCAGTGCCGGCGCGGCCTACTACGCCCAGTGCGTGCG
CCTGCTGGCCGAATTCGACGCGCTGGAAGCCAGTATCGGCGCGCAGGCGCTGGAGCCCTC
GGGCACGCTGCGCATCAACGCGCCGGTCAGCTGGGGCATTGCCCGCCTCGGCCCGTTGCT
GGCCAGCTACCGCGAACGCTTCCCGCAGGTGGAACTGGACCTGGCCCTGTCCGACCGCCT
GGTGGACATGGTCGAGGAAGGCTACGACGTGGCCATCCGCATCACCCGCGAGCCCAGCCC
CACGCTGATCGCACGCCGCCTGGGCGAATCGCGGGTAAGCCTGTGCGCCGCGCCCTCGTA
CCTGGCCGCACGCGGCACCCCGCAGACCCCGCAGGACCTGCAGGCACACGCGTGCCTGAG
CTACAGCTACTGGGCCGCCGGCAACAACTGGCCGCTGCAGGGGCCCGGCGGTGAAGTGAA
GGTGGCGGTAAGCAGCCTGCTGCATGCCAACAACGGCGACGTGCTGCGCGAGGCCGCGAT
TGCTGGCATGGGCGTGATCCTGCAGCCGGATTTCCTGCTGGAAGACGCGCTGGCCGATGG
CCGCTTGGTACGCATCCTGCCGGAGTGGGAGGCCTCGCCGATCGGCATCTTCGCGGTCTA
TACCAGTCGCAGCCACCTGGCGCCGAAGGTACGCAGTTTCATCGACCACCTGGTGGAGGC
CGGGGTGTAGCCGAGCCTGGCGTTTGCCGGTAGTGCCGGCCGCTGGCCGGCAATCAGACA
CATCCCGGTCCTGGGCGAATGCCGGCCAGCGGCCGGCACTACCACTTAGGCGGCCACCTC
ATCCAACGCGTCGATGATCCGTTCCAGCGGTGCCGGCCGCCCCAGCAGGTAACCCTGCAC
CTGGTCGCACCCGTGCGCAGCCAGCCAGTCCAGCTGCCCCGGCGTTTCCACGCCCTCGGC
GATGATGGTCAGGCCCATGCTGTGGCCCAGCGACAGCAGCGCGCGGCAGATCGAAGCATT
ACGCGGGTTGGTTTCCACATCGGCAACGAAACTGCGGTCGATCTTCAGGATGTCCAGCGG
CAGATGCTGCAGGTAGGACATGCTGGAATAGCCGGTGCCGAAATCATCCAGCGACACGCT
GATGCCCTGCTCGTGCAGGCGCTGCATGGTCTGCATCGCCTGCGCCGGCTTGCGCATCAG
GCTGCTCTCGGTCAGCTCCACGTGCAGCGCACCACGGGCCAGGCCGAAGTCCTGCTGCGC
ACGCGTGAACTCGGCCACCAGGTCACTGTTGAAGAACTGCACCGCCGACACGTTGACCGC
GATCGGCAGCTCGCCCCAACCGGCATCGACCAGCCGCCGCTGCGCTTTGGCCGCAGCACG
GATCACCCAGCGCCCCAACGCCAGGATCAACCCGGTGTCTTCGCACAACGGAATGAACTC
GTTGGGCGGAATGAAGCTGCCATCGGCCTGCGGCCAGCGCAGCAATGCCTCCAATGCCGC
CGGGCTGCCATCGCTGGCATGCCGGATCGGCTGGAAGTACAGCTGGAACTCGTTGTCGAT
GGCCGCATGGATGCGCCCGGCCAGGCGCAACCGGTCGGCCAGCCGCGTGGTCACCGCTGC
GTCGAACCAGACCACCACGTTGCCCTCGGCACGCGCCGCGTGCGCCGCCTGCGCGGCCAT
GCCGATCACCTGTTCGGCGCTGTGGCCGTCACCGGCCACATGCACCGCCACGCCGATGCG
CGGCTCGAACTGGTGCAGTGAATCCTTGCCACGCATCGGCGCCGACACGATCTGCAGCAG
GTCGTCCAGCACGCGCTGGGTATCGTGCTCCGAACCGATGGCGAACACGAAGTCCTCCGC
CGGCTGGAACGCCAGCGTGCCGCAGCGTGCGCCCAACCCGCCCAGGCGGGTCGCCATCGA
CTGCAGCACGGCATCACCGATCTCACGGCCCAGCGTATCGGCCACCAGCTGCAGTCCGCG
CAGTTGCACGAAGGCGATGGTATAGCCCTCGCCCTGCTCATCCAGCTGGTCGGTCAATGC
ACGCACGTTGAGCAGGCCGGTGGCCGGGTTGTGCCGTGCCTGGTAGGCCAGGTCGCGCTC
GTAGGCCAGCCGTTCGCTCACATCCTCGGCCAGCACCAGGCACGCGGGCTGTCCGTCGAA
ATCGAGTTTGGACAGGTGTGCGCGCACCTCGAACACACTGCCGTCCTTGCGCCGGTGCAG
GCGCACGGTTGCGTCGGGGGGATCGCCCACCTGCGCGCGCTGGATGGCACCACGCACCTC
GTCCCAGCCTTCGCGCGGGCGGATGTCGAGGATGCTCATCGCCAGGAACTCCTCGCGGCT
GTAGCCGTACTGGCGCACCGCCGCGTCATTGACCTCGATGAAGCGCAGCGTGTCCGGGTC
GAACACCCAGAATGGCGCCGGGTTGCGGTCGAACAGCAGGCGGAAGCGGCGTTCCACTTC
GCTCATCTGCTCGCGCGCCTGGTAGCGTTCGCTCAGGTCGGTCAACGCGCCGATCATGCG
TCGTTCGCTGTCGGCCACCTCCACCCGCTGTCCGCGCGCGCCCACCCAGCGCACTTCACC
ACCGGGCAGCACCAGGCGGAACACCTGGTCGAGCACTGCGCCGCCGGCAAAGGCCTGGTC
GAAAGCCTGCTGCAGGCGCGCGGCATCATCGCGATGCACGCGAGCGAAGAAGTCGGCCAC
CGGCAGCGCATCGGTCTGCACGCCGAAGATCTCGCGCGCCAGGGGGGACCAGCGCAGCAG
CGCGGCGTCCTCATCCACGTACCACGTGCAGACACGCCCGACCTGATGGGCCAGACGCAG
CTCGGCATGACCCGCCTTCAGTTCCTCGGCCATCGCCTGCTGGCTGCGGGTACTGCGGCG
CACCGCATACAGCAGCACCAGCAGCACCACGATGTAGGCCAGCACGATCGCCACCGATGC
CTACAGGTACGGCCACCAGGGTGCCAGCACGTCCTCATCGGCCAGGCCGATCTGCACCGC
CAGCGGGCTGCGGTCGAGCGTACTGATGGTCGTGATGCGCGGCACACCATCGACCACGCC
GGGCAGGCTGCCGAGCTCGACCACCGCCTGCTTGCCGAGCAGGTCACGCCGCGGCAGGTC
GTAGCGGCGACCGACCGTGCCATGCGGATCGGGCACGCGCGCCAGCATGTAACCCTCGGC
GTCGGTGATCGAGACCAGCCCGTTGGGACCAACATCCAGGCCGTCGGCGATGCGCTGCAG
TTCACCACAGCGCAGCCGCGCCAACAGCCAGCGTTCACCGGCCATCGGCAGTGCCAGCGG
CACCACCCAGTCGCCATCGCTGGCCCGCTGCGGCGGGCCGATGTACAGGGCACTGCCCTG
CCCCCGGCGCAGCGGGTCGGTCCACAGCGGCAGCTGCAGGTCGCCGCGCCCGGCGGTCAG
CGCGCGCCCGTGGCGGTCCAGCACCACGATGCTGTGCAGTTCAGCGTGGCGGCGCAGCAC
GCCACCGATGGCCGCATCCAGCAGTACCGGGGCCTGTGACGGCACGCTGCGGAACAACTC
ACCGGCATCGCCGGCGATGCCGGTCATCGCCCGCTCCAGATTGCGCAGTTCCAGCGCCAG
CAGGCGCTCGCTCCCCACCGCCAGCGCCCGGCTCTGCCGCTGCGCGGCTTCCAGGCGGCG
GTGATGGTCGTTGGCCAGCATGGTGGCCAATCCGGCCACCAGCAACAGGCCCAGCAGCAC
GCCGCCCCAGGTGATGGCGCGCAACGGACGGGCCAACGCCCGCTTCAACGCGGGCATCGG
TCGATCTTCCTTGTGCAGTCGGCTGGCTTCATGCGCGAACGAATCCTCCACATCCCCGAC
CTCAACGGCCGGCGGACGCCATTCTTGACGCCTGACCCCGTCCTGCATGGCCACCTCCCC
GTGTCCGCGCAGGGCTCCAGGGCCCAGCATGCACCACCCCGGTGACGGCGTGAAGATCGC
TTCGGCGCGTTCAGCCAGATCCTGCACAGGACCGGCCAGCCACAGGGACGGCCAGCCGGG
CTGCGGCGGATTAGACTTGGGGTTTTCCGCTGCAAGAGAAGTCCATGTCCAAGCTGCGCC
GTCCCACCCTGGCACTGGCCATCGTTGCCAGCCTGTCCCTGGCTGCCTGCGACCGTCCGG
CCGATCCGGCCGCTGGCACCGCCAAGCCCGCCGAGGCTGCACCCGCTGCCGCCAAGCCGA
TGCTGGGCAGCTTCGGCTTCGATGCCAGCGGCATGGACCGCAGCATCGCGGCCGGCGATG
ACTTCTTCGGCTTCGCCAACGGCACCTGGGTGAAGAACACCGAGATTCCGGCCGATCGTT
CGCGCTTCGGCAGCTTCAACGTCATCGCTGAAAAGACCCTGGCCGACACCCGCGCCATCC
TCGAGGGTGCGGCCGGCAATGCGCAGGCCAGCGGTGACGACAAGCTGATCGGCGACTACT
ACGCCGCCTACATGGACGAAGCCGGCATCGAGCAGCACGGCATCGCCCCGGTGCAGCCGC
AGCTGAAGGCCATCGAGACCATCGCCGACAAGGCCGGCCTGGCACGTGCCCTCGGCGGCG
ACATGCGCGCCGACGTCGACCTGCTCAATGCCACCAACTTCTACACCGACCGCCTGTTCG
GCCTGTGGGTCTCGGTCGACATGCTGCAGCCGGACCGCACCGCGCCGTACCTCGTGCAGG
GCGGCCTGGGCATGCCCGACCGCGACTTCTACCTGGGCGGCGGCCGCATGGCCGAACTGC
GCAAGCAGTACCAGGGCTACATCGCGCAGATGCTGCAGCTGGCCGGCGTGGCCGACCCGG
CCGGCAAGGCACAGCGCATCCTTGCGCTGGAGACGAAGATCGCGCAGGCGCATGCCACCC
AGGAAGAAACCAACGACGTGACCAAGGGTGCCAATCCGTGGACCCAGGCCGATTTCAACG
CCAAGGCACCGGGCATGGACTGGAACGCCTTCCTTGATGCGGCCGCGCTGGGCGAGCAGC
AGGACTTCATCGTGTGGCAGCCCAAGGCCGTGGCCGGCCTGTCCAGGCTGGTCGCCACCG
AGCCGCTGGAGGTGTGGAAGGACTACCTGGCCTTCCACGCGCTGGACCGAGCCGCCGCCT
ACCTGCCGAAGAAGTTCGCCGACGCCCGCTTCGCCTTCCATGGCACCGCGCTGAGCGGCA
CGCCGCAACAGAGCGACCGCTGGAAGCGCGCCGTGGATGATGCCAACCACGCTGTCGGCG
AGGCCATCGGCAAGCGCTATGTCGAGAAGCACTTCGACGCCAGGACCAAGGAGCGTGCGG
ACGAAATGGCGAAGAACATCATCGCCGCCTTCGCCAAGCGCATTGACGCACTGTCGTGGA
TGTCGCCGCAGACCAAGGCGCATGCCAAGGCCAAGGTCGCCGGCCTGACCGTGGGGATGG
GCTACCCGGAGAAGTGGCGTGATTACACCGGCCTGGAGATCCGCCGCGATGACGCGCTCG
GCAACGCACAGCGCGCCGAGCTGTTCGAATACCAGCGCAACATCGCCAAGCTGGGCAAGC
CGGTCGACCACAGTGAGTGGGCGATGCTGCCGCAGACCATCAATGCGATGAACGTGCCGC
TGGAAAACCGCCTGGTGTTCCCGGCCGCGATCCTGCAGCCGCCGTTCTTCGACGGTGCCG
CCGACGACGCGGTGAACTATGGTGCGATCGGCGCGGTGATCGGCCATGAGATCAGCCACG
GCTTCGACAACGCCGGCGCGCTGTTCGACGAGTCCGGCAAGCTGCACAACTGGTGGACCG
CCGAGGACCTGAAGCAGTTCAACGCTGCCGGTGATGCGCTGGCCGCGCAGTTCAGCAGCT
ACGAGCCGTTCCCGGGCGTGCATGTGAACGGCAAGCTGACCTTGGGCGAGAACATCGCCG
ACGTGGCCGGCCTGGGCACTGCCTACGATGCCTACCAGCTGTCGCTGCAGGGCAAGCCGG
GCCAGACCCTGGAAAGCTTCACCCCGGACCAGCGCTTCTTCCTCGGCTTCGCCCAGGCGT
GGCGCAGCAAGAGCCGCGAGCAGGCGCTGCGCAACTCGCTGCTGACCGATGTGCATGCGC
CAGGCCAGTTCCGCGCACTCACCGTGCGCAACATCGACGCCTGGTATCCGGCGTTCGAAG
TAAAGGAAGGCCAGAAGCTGTACCTGGCCCCGGACAAGCGGGTCAAGGTGTGGTGATGTA
ACCGGAACGGGCGCCGCGAGGCGCCCGTTTCATTTCCCGGTAGCTGCCAACCTTGGTTGG
CAAATGCCCCGCTCGGGTGGATGCCGACGTTGGTCGGCATATCTACAGGTCTACAGGACT
ACAAGCCATCCACGCATGGCGTGGATCTACCGGCGCGTTGTGGCAATCACCAGCGTGGCG
ACCATGGCAAGCCCGGCCGCGACCCACAGATTCGCATGCAGGCCCACGCCATCCAGCAGC
CGTCCACCGCCCCACGCGCCCATTGCGATGCCGATGTTGAACACACCGACATACAGCGCG
GTGGCGATCTCCACCGCGTGCGGCACTGCCTTCATCATCCAGCTCATCAGGCCGATCGAC
ACGCCGCCATAGGCCAGGCCCCACAGCAACAGCACCACAATGCCGCCGGAGGGTGTGCCG
CCCAGCCACAGGAACAACAACGGCGTCAGCAGCAGGCCGCAAGAGATCGCCAGCAGCATG
CCGCGCGGATGACGAGCGGCCAGTGGTCCGGCGATGAAGTTGCCCGCGATGCCCGCCATG
CCATAGGCGAACAGCAGCGCGCCGATCCAAGCGGCATCCACGCCCGATCGCAGGGTCAGC
AACGGGCGCACATAGGTGAACGCAATGAAGTGACCCGCTACCAGCAGCAGCGTCAGGCAT
AGGCCGCGCTGCAGGCCACGGTGGCCGAGCAGCTGCACGAACTGCGCCGGGCGCACCGAC
GCCACCACCGGCAACGCGGGAACCACCCACAGATGCAGCAGCATCACCGCCGCACTGAAC
AGCGCCATCGCTGCGAACGCGAAGCGCCAGCCCAGGGCGTCGCCGATCAGTGCACCCAGC
GGCACCCCCAGAACCGATGCTGCGGCCACGCCCCCGAAGATGATCGAGGTGGCCAAGCCG
ATGCGATGCGCCGGGACCAGGCGTGCTGCCAGCCCACCAGCGATGGCCCAGATCCCGCCC
ATGCAGAACCCCACCAGTACGCGCGCGGCCAGCAGCCAGCCGATGCCCGGTGCCAGCGCC
GAAGCAACGTTGGCGACCAGCAGCAGCCCCAGCAGCACGCACAGGATGCGACGACGATCG
ATGCCGCCGGCTGCGATCACCACCAGCGGTGCGAACACTGCCGCCAGCAGGGCCGGCAGC
GAGATCATCAGGCCGGCGGAGCCGGTGGACGCGCCGAGATCTTCGGCGACAGGGGTCAGC
AGGCCCACCGGCAGCATTTCGGTGGTGACCACCGAGAAGATGGCGAGGCCAACCGCGGAA
ACCGCCCACCACGGATGGCGATGCACAGGCGCGGCATGCGCAGGCGATGAAGCGCTCACG
GGATGATGCCTTCAGGGGTGGATGCGGCAACCGGGCGCAAGGCACGTCGCGCGAGAACGG
CCAACAGCAGCACGCCCCCGCCTGCCACCAGTGCAACGACAAAGCCGCTACGCACGCCCC
CCGCATCGACGCTCTGCCCGGACAGCGCCGCGCCCAGCGCCACGCCGATGTTCAATCCGG
CCAGCAGCCAAGTCATGCCCTCGGTCAGGCGCGATTCGGGTACGCGTTGTTCGACCAGCG
ACATCGCCACGATCATCGTCGGCGCGAAGAACACCCCGGCCAGCAGCACCGCCACGGCCA
GCCCGGGCAGGCTGCCGACCCACGGCAGCGGCAGGGTGGTCAGTGCGGTGGCCACTGCGC
CGGCCAGCAACAGGCGCCGCAACGGTGCCTGCAGCTTCAGTGCACCGAACAGCAGGCCCG
CCGCGCAGCTGCCCAGCGCATAGGCCGACAGCACCAGGCTGGCGGCAAGCGGCTGCCCCC
GCTGTTCGGCGAAGGCCACGCTGGTGATGTCGACCGTACCGACAATCACGCCCATCGCCA
GCATCAGCAACGCCAGCAGGCGGATCTCCGTGTGCCGCAGCAGCGAGCCCGAGGGAGTTG
CACCTTCGTGCTGCTGCAGCGGCGGCTCGGTGCCCCGCTGCAGCACCAATGCGGCGACGC
CGACCACCAGCAACAGGGCGGCCGCCAGTACGCCGGCCTGTGGCCATACCGCCACCGACA
GCCCCACTGACAACGGTGGACCGACGACGAAGGTCACCTCATCGAACACGGTCTCCAGCG
AATACGCGGTCTGCAGCTGCGGGCGACCGCGATGGATCGCAGTCCAGCGTGCGCGCACCA
TTGCGGACACGCTGGGCATGCATCCAGCCAGCATGGCGGCGACGAAAAGCGCCCAGTCTG
GCGCAGCCAGCAGCGTGCACGCGAGCAGCAGCAACAATCCTGCCGCACTGGCCGCAGTAG
CCCATGGCAGCACCCTGCCCTGCCCGCGCCGGTCGACCCAGCGCGATACCTGCGGTGACA
GCAGCGCATAGGTCAGCACGAAGGTGGCAGACACCGCACCGGCCAAGGCATAGCTGCCGC
GCAGCTGCGACAGCAGGGTGATGATGCCGATGCCGGTCATCGGCAGCGGGAGGCGGGCCA
GCAGGCCGGCCAGGGCGAGGCCGGCGGTGCCAGGGGCAGCGAACAGGTCGCGGTAGGGGG
TGGCCATCAGGATCTCCAGGGCAGCGGCTTGCCTGGCGCTCCCGGCGCCACGACAATACA
TACAGAGCGTATGAATAAGAGCCTACATTCATACGCGTCGTATGTAAATAATCATGCACT
GCGTATGTAAGGAGCTCCGGATGGTCCGTCGCACCCGCGCCGAAATGGAAGAAACCCGTG
CCAGCCTGCTGGCCACCGCCCGCCGCGTGTTCAGCGAGCATGGCTATGCCGCCACCTCGA
TGGATGACCTGACCGCCCAAGCCGGCCTGACCCGGGGTGCGCTCTACCACCACTTTGGCG
ACAAGAAGGGCCTGCTGGCCGCGGTGGTCGCCCAGCTCGACGCCGAGACCGACCTGCGCC
TGCAGGCGATCAGCGATGGCGCGGATGATGCCTGGGACGGTTTCGTGCAGCGCTGCCGTG
CCTATCTGGAGATGGCGCTGGAACCGGAGATCCAGCGCATCGTGCTGCGTGACGCGCGCG
CGGTGCTGGGTGGCGCCTCACCGGAATCGCAGCGCCACTGCGTGCACTCGATGCAGCGCC
TGATCGAACAGTTGATCGCGCAGGGCGTAGCGATGCCGGTGGATGCGCACGCGCTGGCAT
CGCTGATCTACGGCAGCCTGGCCGAGGCCGCGTTCTGGATTGCAGAGGGCGAGGATGGCG
ACGCGCGCCTGCGGCAGGCGACGACGGCGCTGGAAATGCTGTTGCGTGGCTTGAAGTCGG
CCGGGTGAGGCCCATCCACGCATGGCGTGGATATGCTGCCGCATCCGCTCTGGTAGAGGC
CAACCTTGGTTGGCCCTTCTGCGGCACCGCGCGCAACGCGTTCCAACCAAAACAATGGCA
TCAGTAGATCCACACCATGCGTGGATGAAGCTTTGTCGCGCAGCGCGTGCCAACCAAGGT
TGGCACCTACCGGGGAACGGTGGGCCACTCGCGCAGCACCGACACTGGCACGTCCATGCG
CGCGCAGGCGCGGCTGGCGAGGCCATCGGGCAGCGCACGGCGGAACAGCGGCGCCATGCC
CTGCATCAGCTTCGCTGAAGCGGCCGCCTGCGCACGCTGGCGGCCGCTGCGTTCAAGCAT
GCCTTCGGCCCAGTCCGGCAGCAGTGCCGCACCGGCGCCAAGGAACACTTCGCGCGACAG
CCCCGGCACCGGTACCGGCAGGCGCACGCCGGACAACACCTCCAGCACTTCACGCGAGCG
CTCGTCCACACGCAGCTCCGGTTGCCGCGCGCAGAAGTACGCTGCAACCTCGGCTTCACT
GCGCGGCACATCCACCGCACCCAGTGCTTCGGCCACGCGGCGGTACTCGTCGTAGTAGCG
GTCGGCGATGTGCGCCGGCACCTCGCGCCCGTAGCGACGAAAGCCCTGCAGGAAACCAAA
CGCCTCAGTCACGTGCACCCATGTCAGCAGTTGTGGATCGTCCGCCGCGTAGGGCTCGCC
CTGCGCGGTCTGGCCACGGATCTGTGCATGGATGCGGCGCACCTTGGCCACCAGCGCCTC
TACCTCCCCGCTGGGTGCATAGCTGGTACCGGCGACAAACGCAGTGGTGCGACGCAGGCG
ACCCACCAGGTCATGACGGAAATTGGAGCGGTCGTAGACCCCGGCCAGCGCGCGCGGATG
CAGGGTCTGCAGCATCAGCGCACACAGGCCCCCGGCCAGCATCGAGGGGAACTCCGCGTG
CAGGCGCCAGGTCACGCTGTCAGGTCCAAACCAGCCCGGGTCACCCAGCGGCTGGTCGTA
ATCGATGCCGCTCTGGCCACGCGGGAAGGCCTCCAGTACCCAGCGCCGGATCGGCGCGGT
GACGGGGCGGGAGAGTCGCTGCAGCAGAGCCGGCATCACAGGTCCAGGAAAAGCGAAAGG
GTGGCCGCGAGTTGCGCGGTCGGCCCCGATTCTGGGCGATCACGACGCCGGCGGCGAGTC
TTCGCACTCAGCCACGGTTTCATGTGCGGCCGCAGCACATTTCACCCTGCGACATCCTGT
CGCAGGCTCCGGCCTCGATGCTGCGATGCAGCAACATTCACCGATTCAGAGAAGGCCCTT
ACGCGGCTTGGCATTGCGCCCATTGCACGGCTCGCTGGAAGTGCTAGAACTGGACCCGCC
ACACCGTCCAATGCTGATCGACGCACGTTCCACAAGGAGCCAGCCATGATTGCTTTGTTC
AAGGGTTTGGGAATTCTGCTTCGCGACAACGAGCTCTACAGCAGCCCGTTCGATAAACAG
GTTGCGCATTGGCGCAATCTCAGCGAGCAGCAGATCCGCGATGAAGTAGCAGTGCTGGCC
CAGGCCAAGTGCCAATGGCTGATCGCCTCGATCGTCGGCTGGCAGGCAGCCTCGCTGCTG
ATTCTTGGCCTGATCGCCAACTACCTGTGGCGTGACGACTTCCATATCACGTTCACCCGC
GTGGTAGTCGTGTTCGGCTCGTGGGTCTCGATCCTGTTCGTGATCTGGTTCATGGCCAAC
ATGTTCGATCAGCAGGCCGGTTTCGAGCGCTGGATGAAGGCGTTCAACAGTCGCGCACGC
ATCAGCTCCAAGGCCGACAGCGTCGAGCACGTGGCCGAGGCCCTGGAACTGGCCGAGCAT
TACCCGGAAGTGCTCGATTACAAGCAGGCGGTCACCGCCAAGCGCGAGCTGCGCCACGAG
GACATCCGCATCATGACCGAGATCGGGCGCATGAAGCAGCACTCCGAACTGGTCGGCCGC
CTCAACCACGTGGGCGAGAACGAGCACCACCACGACCTGACACTGCAGCCTGCCTACTGA
CCCTTCAGGGAAGCGGGGGGACCCACAATGCCACCGTGATCACTCACGGTGGCATTGTTC
TTTCCGATCCTCGCTGACGCACTGGGCGAAGCCCTTCGGCAGGTCCCTGAACTCCTGGGT
GGTGCCGACCGCCAACGCGAACGACCGTATCGGCGCTTTCGCACACGCGGCGTCAGGACG
ACAGGCCGGGTCCAGCAGCAGGTAATGGCACTGACCGCTGCGGCTGGCCATGCACTCAAA
ACGCGCCACGCCGTCCACTACCGTGCGCTTGCTGTACAGCGTGTCCACGCCATTGGCAGT
GGTGCGGGTGATCGCGGTTTCGGTGGACTTCTGGCAACCGGCAAGCGCCAGTGCAGCGAG
GCCTGCAAGCAGGAAAGGACGCATGCAATGCTCCTGGTAGCGGAAAGGTGCGGTGCGGCT
ACATGCCGCGGAACAGGCTCATGAATGGTTGGCTGACCACCAGTGTTTCCGTCCGGCCCC
GCAGCCGCAGCACGCCGCGCCCGGTATCGTCGCGGCTGACCGCCGCCACAGCCTTCATGT
TGACGATGGTGGAGCGGTGGATCTGGCGGAAGTGCTGCGGGTCGAGCACTTCCAGCAGTT
CGCGCAACGGTGTGCGCAACAGGCTCTCGCCGGCAGCGGTGACCACGGTGGTGTACTTGT
TGTCGGCACGGAAGTAGGCGACATCTTCCAGCATGATCAGCTGCGTCTCGCGGCCGTTGC
TGGCGGTGATCCAGGCCAGCGGCGGGCGCTCGGCAGCACCCTGCGATGGCCCCAGCCGCT
GCAGCAGGCGTTCAAGCACGGCGTCATCCTGGCGCGTCGATGGCAGCCGCGACAGGATGC
GCTCACGCGTCGCCAGCAGGCGTTCGTCACTGACCGGCTTCAGAAGGTAATCCATCGCGC
CCTGCTCGAACGCGTCGATGGCGTACTGGTCATAGGCGGTGACGAACACCACCTGGGTGC
GCGGGCTCAGCTCGGACAGCGAGCGCGCAACTTCGATGCCACTGATGCCGGGCATGCGGA
TGTCGAGGAACGCGATGTCCGGCTGCGTCTCGGCCAGTTGCTCCAGCGCACTGGCGCCGT
CCTCGCACTCGGCCACCAGCTTCAGCTCCGGCCACAACCGGCGCAGCTGTTCCACCAGTG
ACTGCCGCAGCAGTTCCTCGTCTTCGGCAATGAGGGCTTCAAGCGGCATGGCTGCGCTCC
TTGTGTGTCTGCGGCAAGGTCATGGTCGCGGCCACACCGCTGGGGAAGTTGGCAACGATC
GCCACGCCAGCCTGCTCGCCACAGGTCAGGCGCAGGCGTTCGCGCAGGTTCTTCAGGCCG
ATGCCGGTGCCGCTGGTGCCCGGGCCGAAGCCGAGCCCGTCGTCGGCGACGGTCACGGTC
ACATGGTCATCGAAGCCACGCGCCAGGATCCAGATCGTGCCACCGCCGGGCTTGGGTTCC
AGGCCGTGCTTGATCGCGTTCTCCACCAGCGTCTGCAGTGCCATCGCCGGCAGGTGCACG
CCATGCAGCTCATTCGGTACCTGCACTTCCACCGCCAACCGTGCGCCCATGCGGATGCGC
AGGATCTCCAGGTAGGCGCGCGTGCGTTCCAGCTCCACGCCCAGCGTCGACACCGACTCG
TCCACCTGCGGCAACGAGCTGCGCAGGTACTGGATAAGGTGGCCCAGCATCTGCTCGGCA
CGTGCCGGGTCGGTGCGGGTCAGCACCTGCGCGTTGGCCAGCGTGTTGTACAGGAAGTGC
GGCTCCACCTGCGCATGCAGCAGGTTCAAGCGCGCGACCGACAGTTCCTTTTCCACCTGG
GTCTGTTCGGCGGCGGCCTGCTCATCGCGGCGCTGGTCGGCAACACGGCGGCTGATCGCG
CGGGTGACCGCTTCGGCATTCTCGAAGTTGCTGCCCTCATCCAGCGCCAGCAGATCGGCC
CACCAGCCAGCATCCGGTTCGAACAGCAGAGTGACGGTACTGGTGCCCTGCCCCGGCGTG
ACCGTCGCCAGCACGCTGTTGCGCTTGATCGCCAGCCGCGCCGGCAGGTTCCAGCGCGAG
GGCTGGCGGCCATTCCAGAGGTCCACCCGGCGCACGTAGGCGCGCACCTGCAGGCTGCCG
GCCGAGCTTTCCACATCTTCCACGCGCGGAAGTTCGGCAATCGCCGCTTCCACCACGGCA
TAGGCCTGGCCGGCATCCATCGGCAGTTCCACCTGGCGGCGCTGGCGCCCGGACAACGTG
GTCGAATCCAATCGGCCGGCCACCAGCCAGACCCGGCGCACGTGGGTAATCGCGCTGCCC
AGCGCGGAGATCATCAGGAACATCGCCAGCAGGCCGAACACCCAGCCCGGGCCATCGTTC
ATGCCGCTGAAGATGCCGCTCCAGACCATGCCGGCGACAACCAGCGCGGCGGCCCAGGCC
AGCAGGTGGCGGATCAGGAGAGAGAGGCTGGCGAACACGGCGGCGCCTTGGAGGAAGGGG
GTGAGCCGAGCATAGAGCGGCCCGCCGGGCAAACAAGCGGGCTGCGACGAAGGCCGGAAA
AGCGGGGATGGAAGGCCATCTGGTAGTGCCGGCCGCTGGCCGGCTCCCCACTTTCTCCGC
ATGCATCACAGGGATGCCGGCCAGCGCCCGGCACTGCCCGGGAGGCGCCGGGCGAACCCG
GCGCATGCCCTTACTTGCGCTGGTCGGCGCTGGCGTCACGCACGGCACGGAACGATTCGT
CCTTGCTCCAGTTCGGCCAGCTGCGCGTGTTGGCCAGCTGGTTGCCCAGCGTGTACAGCA
CTTCCAGGTCGCGGGCGGCACCGGCAAACACCCAGTCCGGCTGCCATTCGTCGCCCTGCT
GGTGGTAGCGCTTGGCGGTGTAGTCCTCGGAGGCCTTCTTGCCTGCGGCCACCCCGCCGT
CCACCCAGTCCTGGCCGGCCGACCACGACAGCGCCGGCACGCCACGCTTGGCGAACGGGA
AGTGATCGGAGCGGAAGAACAGGCCGGCTTCCGGCTTCGGGTCCGGCGTGTAGCGGATAT
CCCAGCCCTTGGCCACGTCCTTCAGCTGGTCCAGCAGCTCGAAACGCGCGGCACCGTAGA
TGCCGAAGTCACGCGACGGCCCGAACGGCGCCATGCCGTCCATGTTGATCACCGCCACGG
TCTTTTCCAGCGGATACAGCGGATGGGTGGCGTAGTACTCCGAACCCAGCAGGCCCTTTT
CCTCGGCGGTGACCGCCAGGAACAGCACTGACCTCTCCGGACGCTTGGCCTTGGCGAAGC
CGCGCGCCAGTTCGATCAGCGAGGCGGTGCCGCTGGCGTTGTCCAGTGCGCCATTGAAGA
TGCGGTCGCCACGTGCGTCGGGCTCGCCCACGCCGATGTGGTCCCAATGCGCGCTGTAGA
CGATGGTCTCGTCCGGGTGGCGGCTGCCTTCCAGGCGCGCGGCCACGTTGTGCGAGGTGA
TCACTTCGGTCTTCACCGCGTACTTCGCGTCCAGGCTGGCGCCGGTCAGCGGCACCGGGG
TGAAGTCGCGCTGCTGCGCCTTCTTCTTCAGCGCCTCGAAATCCTGCCCGGCCGAGCGGA
ACAGCTCAACGGCCAGGTCGCGCTGGATCCAGCCTTCCAGCAGCGGGTGGCTGTCGGCCG
GGTTGTCGCGCACCACGTCGAACATGGTGTTGGTGTTGGAGCCGGCCACGGTGGCCCAGC
CGTACGACGCCGGTGCGGTCTCGTGCACGATCAGCACGCCCAGCGCACCCTGGCGGGCGC
CTTCTTCGTACTTGTAGGTCCAACGGCCGTAGTAGGTCATGCCCTTGCCGTCGAAGTCAC
CCTGGCCGGTCTCGAAGTCCGGGTCGTTGATCAGTACGACGGCGATCTTGCCCTTCAGGT
CCACGCCCTTGAAGTCGTCCCAGTTGCGCTCCGGGGCCTTCACGCCGTAACCGAGGAACA
CCAGCGGGGCCTTGCTGATGTCGACGTTGCTGGCCCCGTTCATGGCGGCGCGCACGGCAA
TCTGCTTGCCCTGTTCCAGCGGCAGGGTCTTGCCGCCCTGGTGCAATGCCAACTGCGGCG
CGCCGACGATGTCGCCCTTGCGCAGCGGCACGGCCTGGGTCCACAGGCGCTTGCCGTCCT
TGAGGTCACCGCCCGGCTGCAGGCCGGCGTCGGCGAACTGCTTGCTGAGGAAGGCGATGG
TCTTTTCTTCGCCGGCGGTGGCCGGGGAGCGGCCTTCGTAGGCGTCGGAGGCCAGTTCCT
TGACGTCGGCGGAGATCCGCGCGCCATCGAATTTCGGGGTGGCCGCCATCAGTGCGCTCG
ACACCGACAGGGCCAGCAGGCCCAGTACTACTCGTTTCATTGCTCTCTCCAGCAGGAAAT
CCTTCTGGAGTGTAATGGGATTCGGCAGGGCTGCGCCCTGCACCTGCCGAAACAACGGCA
ACAGCCGAAGCAACAGCAAAAGCTGGTTTCCTGAGGGTAGGCGGGGTGGGTCCGGTTGCG
GGGGACGCTGCAAGTACATCCATGTAAGCTCGGTCGCCGCATCCATGCGGCTCACGCCCC
CGCAACCGGACCCACCCCGCCTTCGACAGGTTCCCGCTGCTGTTGGTAGGTGTCGACCTT
GGTCGACACATCGCTGTTGGTAGGTGTCGACCTTGGTCGACACGCATGGAAAACACGAAG
GGGTCAGATCCCTTTCCCGGCGGGAAAGGGCTCTGACTCCATCGGTGTGTTGCTTGAGCC
TGTTACCAGTTCGGGTCTTCGGCCGGCGCGGCAGCGGGCTTGGGCTTCGGCTTGGCGGCC
GGGCGTGCGGCAGCTGCGGGAGCGGCCGAGGCAGTCGCGCCTGCGGCGGCGGCGGCCGGC
TTGTTGCCCAGCTTCTGGCGCAGTTCGATCTGGCCCGGACGGAAACCGCCGCGCATCGCG
TCGACGCCGTCTTCGATGGTGCCGTACGAGGTCTGTGCAGCGACGCGGTCGATGCGGATG
GTGCAGCACGGGTGTTCGCTGCGGCCCAGCGAGCGGCCGGTCTGCGGGTCCTTCAGTTCT
TCGCCCAGGCGCACGGCCTGCCAGCGCTGGCCGGCCTGCACGGTGTCACCGCCCTGGCTC
AGCACCACCTGGTCACCGTCCACCGAGACCACCGACACCGGAAACAGCGTGGTGACGATG
CTGGTGCCGATCTGGCCCGACAGCGATTCCATCATCGCCGCGGCCATGTTGCGGCCGTTG
ACCACGCGTGGCAGGGTGCTGGGGCCGGTCGAGGCCAGCTGGTGGTCGAAGCTGTCGGAC
ATCACCACCTGGCCGGTAGTGGCGTTGATCAGGCGCAGGGTGATGCGGCCGCCACCGGAG
TACGAGGTCACCTGGCGGTCGGACATGCGCAGGTTGCGCACGCTGCGCGGGTACTCGAAG
CGTTCGATGGTCGGTATCAGGATCAGATCGGTCGCCAGTTGCTGGCCCACGCGCGCGGTG
TCCTGCAGGCGCACGTTGCCGCTGTTGATGTGGTCGATCTCGGCCTGCAGTTCGTCGCCG
AATTCGCGGTCCAGCACGATGAAGCGCTGGGTCTGGGTCAGCGTGTCGGACAGGCGCGCA
CGGATCGCGTCGGCCACTTCATCGGCATCCACGCGGCCATCGCCTACGGCGTAGCTGCTG
GCCTTGGTGCGCGGCAGTGCAACCACGATCTTCGGCTTGCCCTGCTCGTCCGGCGCGCGG
TACTGGGCGATCTGCGCGCGCACGCGCACCTTCCAGTAGCTGCGCATGCTGCGGTGGGTC
ACGTCGGAATCGAACGAGCTTGCACCACGCTTGGCATCGACGCTGACCTTCTCGTCGTAG
CTTTCCCTGACGCTGGCCGAGGCCGAACCGCTCTTGGCCGAGGCTTCGCCGGACGCATTG
GCCGACGCCGAGCCCTTGAAGCTCCAGCCTTCATCGCTGGCGCGCACGCGGGCGATGGTT
TCCTCGTCCAGCTGCCGCACTTCATCCTGCGACAGGATTTCATAGCCCAGCACCGCGCCC
TGCGAGCCGGCGATCATCTGCTGGGTGAACGCGTCGGCGCGGATATCGCCGACGTGTTCG
CCATCCACATCCACATGCAGGCCTGCGCGCAGGCCCTGCATCTGGCTGGCCACGCGTACG
CCGTTGACCTGCGCCACGGCCGACTGCAGCGCCGCCAGCACCGCCAGTTCCGGGGTGCTG
CCGATGCCGTCGGCTTCGCGCGCGACCTGGGTGGTGCCGCCGAAATCCGGCGTGCCACGC
AGGGGCGCTGCTTCCACTGGCGCATTGCTGGCCAGTGCACTGGTTGCCTTGTCCTTGGCG
GGCGCGGCGGCCGGGGTGTCCTGCTTGCCGCAGGCTGCAAGCAGCGCGGCGGCCAGGCCC
AGGCCGATCAAACGGGTTGTCATACGCATGGAGATTCGCCTCGGATCAGATCGAGTCGAG
CATCGAGTCGGCGTTGGACGGCACCTTCACCTTGCTCTTCCTGGCGAAGGTCACGGCCGA
CTTGGTCGAACCGTACAGGCCCTGGATGAAGCCCGGCGATTCCTTGGCCACCCATGCGCC
CGCTGCCAGCTTGCGGCCAACGGTGGCCAGCTGGGTCGCGCCCAGGTTCTTCATGCCGGC
GGTGAAGCTGCTGGCTTCGCCGCCCAGCTTCTGTGCTTCGGCTGCCGACGCCAGCAGCGA
GACCAGGCCTTCGGCGTAGTGCTGCTTGGATTCAGCGTTCAGTTCCGGCTGAGCGGCCTG
GCGCTCGTTGATCGCGGCCTGCGCAGCTTCGCTGACCGACACCGACTTCTTCATCGCATC
GACGCTGACCGAACCCGACGACAGCGCCTGGCGCTCGGCTTCCAGCAGCTGCACCTGCTC
GGCCAGGCCGAAGGCGCGGGCGAACGAAGTCTGGGCCTGCAGCGAGTGCGACTGCGAGCT
GACGAAACGACGCACCAGCGCTTCCTGCGCGGCTTCATCCGGAGCGGCGGCGCTGGAGGC
GCTGCTGCTGGAGGTGCCGGTGGCGGCACCGGCCAGGTCCTTCAGCTTGCCCAGGCCCGC
GTGGGCCGGCATCGACAGGGTGGCGGCAGCGATGGCCACGACAAGAGCGGTATTGCGGAT
CATATGAGTGTCCTTTGGGAGATACGGCCGCGAAGCGGCACGTGGGAATCGGTAACCCCA
GCGCGATGCCGAGCGAGCTCGGCACCCACCGGGTGGCGGATCAGCGGACTGCCTTGACGT
TCAGTTCGTTGATCATCTGCTGGGCGGCCTTCTCGGCAGCCAGCTGCAGGGCATTGGTAC
GGGCCACGGTTTCATTCGGGCCGGTGCCGGAGAACTGCACCGGGCCCACCGACGACACGG
TGCGCGGGAAACGACCGGTCACGTCCAGCACCTTGCCGGTGACCGTGACGAACACGCGGG
TGTTGCCGCTGGCCGGATCGCGGTCGCGCATGCCGACGTCGAGGGTACCGACGGCGATGT
AGGGGATGTTGGCCGCACGGATGCCGTTGGCGGTATCGCGCAGGGTGGCGGCAGACAGGT
CGTTGCCGGTGCTGAAGTCCTTGCGGATGCGCTCGATGCTCAGCAGGCCGCGCGATTCGC
CTTCCACGTACTCGGCTTCAACCACTTCGTAGCCGGCGGCGCTGAAGGCACCGGTCATCG
CGGTGTTCACTTCAGCGGCGTTGGCCACCTTCCAGCTGATGTTGTCGCTGCGCTGGGTGG
TGCTGCCACCGCTGGTGACCGACACCGAGCCGTTCTGGTTGATGCTGCCGTTGGTGCTGA
CCGAGTTGCCACGGAAGCTGTCGCCTTCACGGGTGTTCTCGCTGTAGCTGCTGCTGGCGT
CGACGCGGCGGTATTCCTTGTCCTGGAACGACTGCACGGTGTCCTGCGAGCGTGCCATGA
ACAGGAAGGTCAGCAGCGAACGCTGCGCGGCGGTGGCACCGGCCACGGCCGAACCTGCGT
CCAGCTTGGTCTGCAGCAGCGTGGTGTTGATCTCGGCGCGGACAGTGACGGTGTAGGTCT
TGGCCTTCTTGTCTTCGGTGTCCGACAGCGGCACGGCACTGAGCACATAACGGTCGATCT
CGCCGATGAACTCGGCGCGGCGGGCTTCGAACAGGCGCAGCTTGGCCGCACCGGTTTCAG
CGATGTACGCCTCCAGTGCATTAACCTTGGCCTTGTTCAGGGCCTGCGCGCGGGTGTCGG
CGCTCAGGCGCAGGCCGTAGCTGGCCGAACCGGTACCGCGCGAACTCGCGGTCTGCGCGG
CGACCGGCGAGGCCACCACCAGCGCGATGAGGATGAGCAGGATGGTACGCATCAACGACA
TGACTTGATCAACTCCTGGAGGGCTTGGGTCTGCTGCTGCAACGGGCGGCCGCCCGGCTT
CTGTTCGTCCAGCCATGCGCGCGAATCGGCACGCTTGGCGGCGGCGCCGGCGAAGGCATC
GAAGCCGGCCAGCAGGGTTTCGTAGCTGGCCGACCACTGGTCGACCTGCCACTGCGTGAC
CGGCACCACCTTGGTGGCGCCCTTGCGCAGCGGCTGTTCGAAATAGACCTTGCCGGAGAA
CGGTTCGGTCACTTTGGCGGTGAAGAATGCGCCGAACAGCATCGTCTTCATCGCCGGGGT
TTCATTGATGACGCCGTTCTTCAGCGCATCGACCTGCACAGTGATGACGTAGTCCGGCTC
GGGAATCTTCAGCTGGTAGACCTTGCCGTCGGCAAAGCGGGCGGCCATCGCACCACCGAT
CGCCTGGCCCGAGGCCGGCGGCAGCAGGCCGACGCCGGTATTGGACGACAGCGTCTTGGA
CAGTTCATGGGCCAGCGTGGCGCGCAGCGGGGTTTCCCACTTCGGGTCGGGCAGCTTGGC
GCGGACCGCGTCGGACAGGGTTACGCCACCGACCTGCAGGCGACGCACGGCGGCATCGGG
CAGCTTGGCCTGGGCGAGACTGGCGGCCAGCACCTGCGACAGGCTGGTATCGGCGCTGCC
GTACAGCAGATCGGCGACGATCGCGTCGATATCGTCGTTGTCCGGCCGATAGTCCTGCAC
GTCGATGCGCTGCAGGGTCAGCGGATAGGACGCGATCACCTGGCGCTCGCGGAAATCGAA
GAACAGTGCCTGCAGGGCCACTTCCACCAGCACTTTGTACTGGTTGCCGATCGGCTCGAC
CGAGACCAGTTCGCGGTCCAGTGCGGCGGCCAGCACAGTCGCGCTGGTGGTGCCGTCGAG
CATCGCCACCGGCTGGTCGATCAGCTCCAGGTTCGCCGGCGGCCGGCGCTTGAGCGCCTG
CGCCAGGGTCTGGTTCAGCGGGATCAGGCCGCGGTTTTCCAGCACGGCATGCGCATGCGG
CGTGGTCGCCTGCACGGCAGCGGCATCCGCGGTATAGGCAAAACCGGCCCAGTAGGCCTG
CTGCGATTTGTCAGCCGCCTGCGCGGCCATCGGCCACACGGCCAGGCACAGGGCACAGGC
AAGCAGGCGCGCAAAAGCGCGCGATGCGCTCTTCGTCCTTGAATACATCCAACCGCTCCT
CGGTCAATACGCACGGAATGCGGACGCTGATGCGTCCGCTGGGCGCGAAACATAGCCGCT
CAGGCGCCTGCCGACAAGTGCTGCGTTCGTCGCAGTCACTCCTGGGGCGGCAGTCCGGCC
CGTTGGCGCAGCAGGCCCCGCTCCGCCTGGTTCTGGCTGAGTCTGGCGGCTTCGGCAAAA
GCATGACGTGCGTCGAGGTCGCGCCCCAGCGCCTGTAGTATCTCCGCGCGGACGACCTCC
AGCGGGGCATAGTCGCGCAGACGTGCATCCACCAGCAGTGGCTGCAGTTGTGCCCACGCA
GCGAACGCGCCCTCGCTGCGCAGCACCGCCACGACCCGATTCAAAGCGACAACCGGCGAA
GGCATCACCCGCAGCAACTGGGTATAGAGCGAAGCGATACGTGGCCAGTCGGTGGCTTCA
GCCCGACGTGCCGCCGCATGGCAGGCGGCGATGCGCGCCTGCAGTACATAGGGATCATCA
GCACCACCGGCGGCCAGCGCGCGGGCCAGCACCTGCTGCCCGCGTTCGATCTGCAGCCAG
TCCCAGCGCGCGCGGTTCTGCTGGTCCAGCAGCACCGGCGCGCCCTGCGCGTCGGTCCGT
GCCGCAGCACGCGATGCCTGCAGTTCCATCAGTGCCAGCAGGCCCAGCACCGGCGGCACC
GGCAGCCGGTGCGCCAGGATGCGTGCGAGCCGCAGTGCCTCCTCGCACAGCGCCGGACGC
ATCCAGTCATCGCCGGCGCTGGCCGCGTAACCTTCATTGAAGACCAGGTAGATCGCCTCC
AGCACCGAAGCCAGTCGCTCGGGCATCGCGTCCGCGCGCGGCACCTCATAGGGCACCTGC
TTCTGCGCCAAGGTGCGCTTGGCGCGCACGATGCGCTGGGCGATGGTCGGCTCGGGCTGC
AGGAACGCACGTGCGATCTCGACGGTGGTCAGGCCACCGAGCAGGCGCAGGGTCAGTGCC
ACCCGCGCATCGGCCGGCAGCACCGGATGGCAGGCCACGAACATCAACCGCAGCAGATCG
TCACCCAGGTCATCCTCCAGCGCCTGGCTGTCATCCGGTGCCGGCAGCGCCGCTGGGTGC
AGTTCCTCGCCCCACTGCGCATGCTGCTGCGCCACCCGCTGGTGTTGGCGCAGCACATCG
ATGGCACGGTTGCGCGCAGTGGTCATCAGCCAGGCTCCGAGGTTGTCCGGGATGCCCTGT
TCCGGCCAGCGCTCCAGCGCGGCCAGCCAGGTGTCCTGGGCCAGCTCCTCGGCACGGCCG
ACATCGCCCCCGAGCAGCCGCGCCAGGCGCGCGATCAACACCGGCGACTCCATCCGCCAG
AGGGTTTCCAGACGCTGCGTCAGTGCGGGATCGGGCATGCGCCGATCACAGCACGCACGC
CCGGCCCGCACAAGCGCCGCAGCTCACGCTTCAACAATCGGCTTGAAGCCGCCCCAGAAC
ATGCGCCTGGTATCGAACGGCATGTCCTTCGGGCCCAGCGACGCCAGCCGCGGGTCGGCC
ATTACCCTGGCGTTGATGCGGTCGCGCGCCGCGCGCGAACGGAACACCACGAAGGCGACG
ATCACCGTTTCGCCGGGCTTTGCCTTGACCGCACGCGGGAACGAGGTGCTCTTGCCCGGT
TCCACATCGTCAGCCACGCATTCCATGTACTGCAGCGCGCCATGGTCCTTCCACACCGCA
CCGGCCTTGCGGGCGAGGCGGCGGTAGGCCGCCACCTTGTCCTGTGGGCACGGCAGCACG
TAAGCATCCACGTAAGCCATGAGGGTTCTCCCTTGCGGCGGCCGTCAGCCCGGCTCGCCG
TCCATGTGTGCGATTTCCCAGAGATGGCCATCCAGGTCCTGGAAGCCGCGCTGGTACATG
AAGCCGTAGTCGCGCGCCGGCTGCGGTTCGCTGGCACCCGCCGCAAGCGCCTTGTCCACC
ATCACGTCCACCGCCTTGCGGCTGTCGGCCGACAGGCAGGTGATCACCTCGGTGTGGCTG
TGCGCATCGGCAATCGCCTTGTTGGTGAACTGCTTGAAGAACGGCTGGGTCAGCAGCATC
ACGAAGATGCTCTCGCTGATGACCATGCAGGCCGCATCGTCGTTGGTGAAGGTCGGGTTG
AAGCCGTAGCCCAGCGCGGCGAAGAAGGCCTTGGATGCGTTGAGATCCTGCACAGGCAGG
TTGACGAAGATCATCTGCGGTTGCGGTGCACTCATCGGTGAAGCTCCTTGTGGATGAAAG
AAAGAGAGGAATCAGGGTTGCTTCATGCAGTTGACCATCCACGGCTTGCCGTAGCGGTCG
ATCAGCATGCCCCAGCGGTGCGCCCAGAACGTTTCAGCGATCGGCATCTGCACCTGGCCA
CCTTCGGCCAGCGCCGCGAACACGCGCTCGGCTTCCTCGATGCTGTCGACGTCGACATTG
ATGGTGGTCGAACCACCCTCGCCACCGCCGGGACCGTCGGCTGCCATCACGATGGCGCTG
CCGATTTCCAGCTGGCTGTGCGCGACGTGGTCCAGGGTTTCCGGCGGCATTTCGTTGCAG
CCCGGCGAGCCGTCGGAGGGCGGCATGTCGCGGTACTTCATTTCCGAGGTGACCTGGCCA
CCCAGCGCCTTGGCGTAGAACGCCATCGCCTCATGGGCCTGGCCGCTGAAGCCGAGGAAG
GGAATCAGTTTCATGGCAATACTCCGTTGTGCGGTTCAGGGCAGTAGTGCCGGGTCGTGC
CCGGCAGGGAGATGAATCGGGTCAATCTTCCAGCTGTGCACGCAGACGCTGTTCCTGCTG
CTGTAAGTCGGGAGTGAAGGCTTCACCGAAGTCTTCGGCGGAAATCAGCGGGCGCAGCTC
CAGCGTGCCGCCACTGTTGAACGGCGCGCGGCTGGCCCATTCAACGGCCTCGTCCAGCGA
CCGCACCTCCCACAGCCAGAAGCCGGCGATCTGTTCGCTGGCAGGACCGAACGGACCGGC
CTCGACCCTGGGTGCGCCGCTGCCGAAATGAATGCGACGGCCGCGCTGGGTGGCGTGCAG
GCCTTCACCGGCCAGCATGATGCCGGCGGCCACCAGTTGTTCGTTGAAGGCGCCCATTTC
GGACAGTTCCTGTTCGCTGGGCATGCGGCCGGCTTCGGAGTCGGCGTTGGCCTTCACGAT
CACCATCACTTTCATTGCGGTCTCCCGTGGGGACGCGTGGTGCGTGCCCTTCATTGGGTA
CAACGAACCAGGGGGCTGGGAATCGACACGTCTGTTGGAAATTTTTTTCTTGCGCGGAAA
GCGCGCCTTCGGCGGGAGTCGGCGAACGGCGGAGCCCCTCCGTGGTGGGGTTGGGTTGGT
CGCTGAAAGCTGGGTTCCTGTGGGTGGGGCGGGGGGGGGGGGGGGGGGGGGGGGGGGGGG
GGGGCGCCCGGGGGGGGGGGGTGTGGGGGGTTGTGGGGTGGGGGGGTGGGGGGGGGGGGG
GCGGGCGGCGCGGGGGGGGGGCCCGGGGACCCCCCGGCGGGGGGGTTTGCGCCGCGCCTC
CCTGGCCCCTCACCCCCCCCACCCCCCCCCCCCCCGGCCCC
>contig00024 len=64434 cov=33.1 corr=0 origname=NODE_24_length_64434_cov_33.070208_pilon sw=shovill-spades/1.0.4 date=20220914
AGCCAAGGCAACAGCAACAGCGGCTATCCGTGGGATTGCGGGGTGGGGGCCGGGGGGGGG
GGCGCCGCAAAAACCCCCCACGGGGGGGGGGGCCGGCCTCCCCCCCCCGGCCCCCCCCCC
CCCCCCCCCCCCCCCCCCCCCCCCCCACTCCGCCTTCGACAGTTTCCTGCGATCTGTCGG
GACGGCGTTCCGCGTTGCTGTTGGTGGGTGTCGACCTTGGTCGACACGATGAACATGGCA
ACGACCGAAACCGGTTTTTGTAGAGTCGAGCCGTGCTCGACTGCTTTGCTCGACTGCGTT
GTTTGAATCCGCTGGACGCGAGCGCCGACAACGGCGAGGATGGAGGCTGGTTCTTCTGGC
TCGCCCTGCATGGCGCAACGCATCCTTGAACCCGGTGAGATCGAGACGCTCGCCTCGCGC
GATGTGCCGCGCATCATCCTGCCCGATATCGAGTCACTGTTCGCTGAGCGCGCGACGCGC
CTGCGCAGCCTGGCCGCGCACAGTGCCATCGGCGGCTACCTGCAGCTGCTGGCGGCGTTG
GCCGATGCACAGCAGGCGCTGCTGGATGAACTGACACCGCAGCAGCGCGAGGCGCTGCAG
TCGCAGGCGCGCGCGCAGCAGTCGAGTGCGGCGGCCGGTGCCGGCATGCCGTTGCGGCCG
GCCAACACGCTTCAGCTGGATGGATGCTGGCGCGACTGGCTGCGCATGCTGTGCCAGCAC
TGTGCCGACGAAACGGGGCTGCCGCTGGAAACCCGGCAGGAGCTGCAACGCGTCGCCGCG
GCCGACGACGCCTGGCTGGATGCGCAGGCGCACGCGGTGCTGGAGCGCGATGACGCGCCG
TCGGTGGATGCGGTCGCTGCGCTGCTGGTGATGAACGCACTGCAGGTTTACTGGGCGGTG
CTCGCAGCCAGCTTCCGCCCTACCGACCTGAAGCCGCTGGCTGATGCGCCAGGGCTGTGC
CCGCTGTGCGGCACGTTGCCGGTGACCAGCGTGGTGCAGGCACGCCCACCCTATGCGTCC
TACCGTTACCTGTCGTGCTCGCTGTGCGCCTGCCAGTGGCACTACGTGCGCGTGCAGTGC
AGCCAGTGTGGTGCCGCCGGCAAGGACATCGCCTATCGCGCCCTGGCCGATGTGGACGGC
GACAGCGGCGAGGCGGTGCGCGAGAGCGCGGTGCGTGCCGAGACCTGCGACCACTGCCAC
AGCTACCGCAAGATCCTGTATCTGGAAAAGGACCCGTCACTGGAGCCGGTGGCCGATGAC
CTCGGCACGCTGGCGCTGGATCTGCTGCTGGCCGAGGAAGGCTATGCGCGTGCCAGCCAG
AATCCTCTGCTGTGGCAATCCGACGGCGATTGAGGCGATGACAGCCATGCCCCCCGCCCC
GGCATCGGCCGCTGCCCTGCCCTCGCTGGACCGGGTGCTGCGCCTGCCTGCACTGGCGCC
ACTGATCGAAGGCCACGGTCGAAGCCGTATCACCCAGCTGCTGCGTTCGCACCTGCAGGT
GCTGCGTGAGCGTGTAAGCGCCAGCCAGTTGTCGACCGCGCAGCTGCAGGAAGCGGTCGA
CGGCCCGGCGCTGGTGGCAGCGGTCGAGGCCGCACTGGCAGCCGATGCACGGCTGGACCT
GCAACCGATGTTCAACCTGACCGGCACCGTACTGCATACCAACCTGGGTCGCGCATTGCT
GCCCGAGGCCGCGGTGCAGGCAGTCACCCGCGCGATGACCGCGCCGGTCGATCTGGAGTT
CGACGTCATCCGTGGCCGTCGCGGCGACCGCGATGCGCGGGTACAGGCACTGATCTGCGA
GCTGACCGGTGCCGAAGCCGCCACTGTGGTCAACAACAATGCGGCGGCGGTCCTGCTGCT
GCTCAACAGCCTGGCCAACCGCCGCGACGTGGTGGTGTCGCGCGGCGAGCTGGTGGAGAT
CGGTGGCGCCTTCCGCATTCCCGACGTGATGCGCAGCGCCGGCGCGCGGCTGCTGGAAGT
AGGTACCACCAACCGCACCCATCCGGCCGACTTCACCAACGCCATCGGCGCGCGCACAGC
GCTGCTGATGGAGGTGCACGCCAGCAACTACGCGATCAGCGGATTCACTGCCAAGGTCGA
CACCGCGGCGATGGCCGCGATCGCGCACGAACATGGCCTGCCGCTGGTGGTGGACCTGGG
CAGTGGCAGCCTGTGCGATCTGGCCACGTTCGGCCTGCCGCACGAACCCACCGTGCAGGA
AACGCTGACGGCCGGCGCCGATCTGGTTTCGTTCAGCGGCGACAAGCTGCTGGGTGGTCC
GCAGGCCGGCATCATCGCCGGCCGCGCCGACCTGATCGCGCGGATCAACCGCAACCCGCT
GAAGCGGGCACTGCGCATGGACAAGATGGGCCTGGCCGCACTGGAAGCGGTGCTGGCCCT
GTACCGCGAACCCGAGCTGCTGGCACAGCGGCTGCCGACACTGCGCACGCTCTCGCGCAC
GCAGGATGACATTGATGCGCAGGCCCAGCGCCTGCTGCAGCCGATGCGTGCCTCGCTGGC
GGCGAACTACAGCCTCGAGCCTGCTTCGATGCACAGCCAGATCGGCAGCGGCGCGCAGCC
ACAGGCGCAGCTGGCCAGCGCCGGACTGCGCATTACCAGCGCGCGCCGTGGCGGACTGGA
TCGCCTGGCCAAGCGCCTGCGTCAGCTGGCGCGACCCGTGCTGGGCCGCATTGCCGATGA
CGCGCTGTGGCTGGACCTGCGCTGCCTGGAACCCGCCGACGAAGCCGACTTCCTCGCCCA
GTGGAGCACGCTGCAGGCATGATCGTCGGCACCGCCGGGCATATCGACCATGGCAAGACC
AGCCTGGTGCGGGCACTGACCGGCATCGAAACCGATCGCCTGCAGGAAGAGCGTACGCGT
GGTATTTCCATCGAGCTGGGCTATGCCTATGTTCCTGTGGAACGCAGGGACGGCACAGGT
CCTGTCGCGACGCTGGGTTTCGTCGACGTGCCGGGCCATGAGCGCTTCGTGCACACGATG
GTGGCCGGCGCCACGGGTATCGACGTCGCCGTGCTGGTCATCGCTGCCGACGACGGCGTG
ATGCCACAGACCCGCGAGCATCTGGCCATCCTGCAGCTGCTGGGCGTGAACCGGGGTGCG
GTGGCGCTGACCAAGATCGACCGTGTGGATGCGGCGCGCCTGGCCCGGGTCGAGATCGAG
GTCGCTGCCCTGCTGGCCGGCACGCCACTGCAGGATTCCCCTGTGTTCACCTGCAACAGC
ACCGCACCCGACGATGCTGGCATCAACGCGCTGCGTACCCAGCTGCACGCGTGGGCGGCG
GACGACGCCAGCACGCGCCAGGCCGAACTGCGCAGCGAGCTGTTCCGTATGCCGGTGGAC
CGCGTGTTCTCGCTGGCCGGCCACGGAACGCTGGTGACCGGCGCAGTGCACGGCGGCATC
GCCTCGGTGGGTGAGCATCTGCAGCTGATGCCGGCCGCCACTGAAGTGCGCATACGCAGC
ATCCACGCGCAGAACCAGGCTAGTGACCACGCGATGGCCGGGCAGCGCTGCGCGCTGAAC
CTGGCGGCCATCGCCCGTGATGACATCCGCCGCGGTGACTGGATCGCCGACGCGCGCGCA
CTGCTGGCCACCACCCGCGTTGATGTGCGGCTGCGGCTTTCCCCGTTGGCCGCGCCATTG
CGCGACTGGACGCCGCTGCACATCCACTGGGGCACGATGCACCGGCAGGCCCATGTGGTG
CTGCTGGAGGACGACGATCACGGCAATGGGCAGTTGGTGCAACTGGTGTTCGAAGCACCC
GTCTGTGCGATGTGCGGTGATCCCTTCATCGCCCGTGATTCAGCGGCGACCCACACGCTG
GGCGGTGGCATCGTGCTCGATCCGGACCCGCCACAGCGGCGCCGGCGCAGTCCTGCACGG
CTCACGTGGCTGGGAGCACTGGAGCAACTGGCCGCGGGTGCGGGAATCGGCCCACTGTTG
CAGCAGGCGCCCTTCGGCATTGCCATGGCCGCGCTGCAACGCTACTGCCGGCGCGCCGCC
GACCAGATCATTCTGCCTGCAGGCGCACAGCGCATCGTCACCCGCGAAGACACGGTGGTC
ATCCTCGCCTCGCACTGGCAGGCACTGCGCGAGCAGGTGATCACCTCGCTGTGTGGCTGG
CATGAGCGACGCCCGGACGAACCCGGTGTCGACAGCGGCCGCCTGCAGCGCAGCACCCTG
CCCGCGCTTGCAGCGAGCCTCTGGAATGCGCTGCTGCAGGACCTGCTGGACGACGGCAGC
GTGCAACGCGTGGGTGCCTGGTGGCGCCTGCCCGGGCATGACCATGCGCCACCGGAACGC
GAGCGTCTGCTGCTGGAACGCGTGCTGCCGCAACTGCACGCCGGTGGCTTCGATCCGCCG
TGGGTGCGCACCCTTGCTGCCGAGATCGGCCTGGCCGAAGACGAAGTCCGCGCCGTCCTG
CGCCGCGCCACCGCACGTGGCGAGCTGTTCCAGGTGGTGCCGGACCTGTTCTACGCACCC
GCGCGCATTGCGGAACTCGCCGCGATCGTCGCGCAGCTGTCACAGGCCAGCGGCACGGTG
GATGCGGCCACGTTCCGCGATGCCATCGGCCTGGGCCGCAAACGCAGCATCCAGATCTTG
GAGTTCTTCAATCGCGTTGGCTACACTCGACGCGTCGGTGACCAGCATCGGCCGCGCGGC
GACCTGCAGTGGAACGCAGCCCGCGACTGAGCCCACCGGTACCGCCGTACTTTCGGAAGG
CATGCGCATCCGGGCATGCGGCTGGGCTTCAAACCCAGTAGGGGGCGTCGATCGTTCCCT
GGTAGGTTCGACTCCTGCTGCCTTCCGCCATTCGCGTTCCCGCAGGAGATGTCGGCATGG
CCACGCACGCGCAGTCCCCCGCCCCTTCAACGGCCGATGCCCCGCAACGACTGACCTCTC
TCGCGCATGGCGGCGGCTGCGGCTGCAAGATCGCGCCGGGCGTGCTGAGCGAACTGCTGC
GTGGTGTTCCAGCACTTCCGGCACCAGCTGAACTGCTGGTTGGCCGCGAGACCAGCGACG
ACGCCGCGGTGTACCGCCTCGATGATCGCCAGGCAATCGTCGCCACCACCGATTTCTTCA
TGCCCATCGTCGACGACCCGTTCGACTTCGGCCGCATCGCGGCCACCAACGCGCTGTCGG
ACCTGTACGCGATGGGCGCGCGCCCGCTGTTCGCACTGGCCATCGTCGGCATGCCGATCA
ATACGCTGCCGCAGGACACGATCCGCGGCATCCTGCAGGGCGGCGAACGCGCCTGCGCTG
ATGCCGGCATCGTGGTCGCTGGTGGCCACAGCATCGATTCGGTGGAACCCATCTACGGCC
TGGCCGCGATCGGCGTGCTCGACCCGCAACGACTCAAGCGCAATGCCGATGCCCGCGCCG
GCGACGTGCTGGTGCTGGGCAAGCCGTTGGGCGTGGGCGTGTATTCGTCAGCACTGAAGA
AGGAAGTGCTGGACGCCGACGGCTACCAGCAGATGATCGCGTCGACCACCCGCCTGAACA
CCGTGGGCGTGCCGCTGGCCGCCCTGGACGGCGTGCATGCCATGACCGACGTCACCGGCT
TCGGCCTGCTCGGCCACCTGCTGGAAGTGTGCCGCGCCAGTGGTGTCGCTGCCGAGGTGG
ACAGTGCACAGGTGCCGCTGCTGCCGCAGGCGCTGGAGCTGCTGCAGCGTGGCTGCGTGA
CCGGCGCCTCCAACCGTAACTGGGCCTCGTATGGCACCGAGGTGCGCTTCGCCGATGGGT
TGCCGGCACACTGGCAGCCGCTGCTGACCGATCCGCAGACCAGCGGCGGACTGCTGGTGT
CGTGCGCTCCGGAGGCGGTGGATGCAGTGCTGGCCTGCTTCCACGACGCGGGGTTCGGCC
AGGCAGCCATGGTCGGGCGTTTGAGCGAAGGAGCGCCGGGCGTCAGCGTGGTTTGAGACG
TGAAGGTTTGCCAACGTGCCACTTCCGGGCACTTGAATCATGTCCAAAATATTGGACACT
AAAGCCATGAACCTGATCGACATCGGCAAGGCGGTTCGTACCCGCCGTGAGCAGCTTGGC
CTGTCGCAAGGCCAACTGGCTCATCTCAGCGGCCTTTCCCGGCAGACCGTGGTCGGCCTG
GAAGGGGGCACCCTTAGTGATCTGGGCGTCAATCGCGTGGGACAGCTGATGGCCGTGCTC
GGTCTGGATGTTCCGGCACCCACCACCGAGAACCGGCTGCGCAAGCAAGGCCTGAAAATG
GCCGCGCGAACCGCGAACGTGAGCTACGCAAGCGAATTGACTGCGGGCGAGCTGGCCCGC
GTACTGGTCAGCGGGGAAGTTCCTGCCACCTACGCGGCGCAGATGGCGCACCTGCTGGAT
GAAGCCCCTCCCGCCATGATGGTGATGGCGGTCGAGGAAGCTGCAATCGGCGCGCAGATG
CCACCACGGCGCATCTGGCGCAACGTGGCGAAGATGGCCAACACACTTTCTGCTCACCGC
AAGGACCTGTGGATGTGAACCGCGAACTGCCGGCCGGCGCCTGGCAGGCGCTGCTACCCC
GGGCGCTTGTCCTCATCGGGGAGATCCGGCGCCACGGCGGCATCACCGATCCGTTCTGGA
CGTTGGGTGGCGGAACGGTACTGATGTTTCGACATCGGCACCGGCTCAGCAAGGACATCG
ACATCTTCGTGCCGAACCCCCAGTACCTGGGCTTCGTCACTCCCCGCTTGAGCGATGTGG
CCGCGAGCCTTACCGGCGACTACAGCGAAGATCCCAGCGCATGGGTCAAGCTGCAGTTCG
AGGAAGGCGAGGTGGATTTCGTCGCAGCTCCCAATCTTCTCGATGACGCCTGGGAGGAAT
GGACGATCGATGGCCGGCGCATACGCGTGGAAACGTCGGCGGAAATCATCGCCAAGAAAA
TGTTCCATCGCGGGCATAGAACAACGGCCCGAGACCTGTTCGATCTTGCGCTGGTCATCG
AACGCGAGCCGGACGCGCTGGCGGCCGCCGCAGACGCACTGGTCCGCCATCGATCAACGT
TTCTTGATCAGATCCGCAATCCCCATCCGACATTGAAGATTGCGTTCAAGGCCATCGACA
CGCTGGACTACACGCCAGACTTCGACCACTGCGTCGCGATAGCTGCGGACTACCTGGAAG
GACTGTGATCCTCCCAGGCGATTGCGCAGAACATCACTCGATGTTCTGCACCTGTTCGCG
GATCTGGTCGATCAGCACCTTCAGCTCCACCGCGGCATTGGACGTGCGGCTGTCCACCGA
CTTCGACCCCAGCGTGTTGGCTTCGCGGTTGAACTCCTGCAGCAGGAAGTCCAGGCGGCG
ACCGACCGGCTCGCGCTGCTTGAGCACGCGGCGGATCTCGACGATGTGGCTGCCGAGGCG
GTCCAGCTCTTCATCCACGTCCAGCTTCTGCAGCCACAGGACAAGTTCCTGCTCTGCGCG
GCCGGGGTCGACCGGGTGCGGCAGGTCGGCCAGGCGTGCGGCCAGCTTGGCGCGCTGGCC
GTCGCGAATGGCCGGAATCAGCGTGCGGACTTCGGTGGCGATGCGTTCGATGCCGTCCAC
ACGCTCGCTGATGGCCGCAGCCAACTTGCCGCCTTCGCGCTCACGGGCCTCGACGAAGCC
ATCCAGCACCTGGTCCAGCAGCGCCAGCGCCTCGACCTGCAGGGCGGCGGCGTCGGTGGC
CTCGCCACGGGTCACGCCCGGCAGCTGCAGCAGGTCGGTGAAGCTGACCTGCAGGTTGGG
GAAATCGGAGGTCAGGCGGTGCGCCAGGCGGCCCAGCTGGGCCAGCAGGGCCTCGTCCAC
CTGCAGGTTGGCCGCCGCTTCCGGCGCGCGCAGGCGCATCACCAGATCCAGCTTGCCACG
GCTCAGGCGCGCGGCGATGCGCTCGCGCAGCTGCGGTTCCAGCGCCCGCAGCTCCTCGGG
CAGGCGGGTGCCGACCTCCAGGAAGCGGTGGTTGACCGAGCGCAGCTCGCAGCCCAGCGT
GCCCCACGGGGTGACCCGCTCGCCGCCGGCATAGGCAGTCATGCTTCGAATCATGGATTG
TGTCCGGTGCGTGCAAAGGGGGAATGGTACCCTAGCGCCCTCACCAGAGCCCCCTTGCCC
GCCCCGTGAAGGCCGCGGGCGTGGCGGCGTACTCCCTCGCCATTACGGAACCCGCACCAT
GTCCGATTCCCGCCCCAGCGGCCGCCAGCCCGACCAGCTCCGCCCGGTCGTCATCCAACG
CGGCTTCACCCGCCACGCCGAAGGTTCGGTGCTGGTGTGCTTCGGTGAAACCCGTGTGCT
GTGCACCGCCAGCGTCGAGAACCGCGTGCCGGGCTTCCTGCGCGGCAAGGGCGAAGGCTG
GGTCACCGCCGAATACGGCATGCTGCCGCGCGCCACCCACACCCGCAGTGACCGTGAAGC
GGCCCGTGGCAAGCAGGGTGGCCGCACGCTGGAGATCCAGCGCCTGATCGGCCGCAGCCT
GCGCGCCTGCGTGGATCGCAACGCGCTGGGCGAGCGCACCATCACCCTCGACTGCGACGT
GCTGCAGGCCGACGGTGGCACCCGCACCGCCGCCATCACCGGCGCCTACGTGGCGCTGGT
CGATGCGGTGAACGTGCTGATGAAGCGTGGCGACATCAAGCGCAACCCGATCCTGGGCGC
AGTGGCCGCCGTATCGGTAGGCGTGTACCGCGGCACCCCGGTGCTGGACCTGGACTACGC
CGAAGACAGCGACTGCGACACCGACATGAACGTGGTGATGAACGACGGTGGCGGCTTCAT
CGAGCTGCAGGGCACCGCCGAAGGCCACGCCTTCCGTCGCGATGAACTGGATGCGCTGCT
GGGCCTGGCCGAAAAGGGCGTGGGCGAACTGCTGGCCGCACAGCAGGCGGCGCTGTCGGC
ATGAACCGCCGCATCGCCCTGACCACCCTGGTGGTGGCCGACTATGACGAAGCCATTGCC
TGGTACACCGGCAAGCTCGGCTTCGCACTGTTGGAGGACATCGACCAGGGCCACAAGCGC
TGGGTGGTGGTCGGCCCGACCGACGGCAGCGCCGCCGCCCTGCTGCTGGCCCGCGCCAGC
GACGAGGAGCAGCGCAGCCGCATCGGCAACCAGACCGGCGGCCGCGTCGGCTTCTTCCTC
AACACCGACGACTTCCGCCGCGACCACGCGGCGATGGTCGCCGCCGGCGTCGAGTTCCTG
GAAGCGCCGCGCGAAGAACCCTATGCAACGGTTGCGGTGTTCCGCGATCTGTATGGCAAC
ACCTGGGACCTGCTGGAGCCCCGTCAATGAAGAAACTGGTACTGGCCAGCCACAACGCCG
GCAAGCTGGTGGAGATGCAGGAGATCCTTGCCGATCTGCCGCTGCAGATCACCTCGGCCG
CCGAACTGGGCCTGGGCGATGTGGAAGAGACCGGCCTGACCTTCGTCGAGAACGCGCTGC
TGAAGGCGCGCGCGGCCTGCGAAGCGACCGGCCTGCCGGCGCTGGCCGATGATTCGGGCC
TGATCGTCGATGCCCTCGGCGGTGCGCCGGGCCTGTACAGCGCACGCTATGCCGGCCACC
CGACCAATGCTGCGGCCAACAATGCCAAGCTGCTGGACGCGATGGCCGACATTCCCGATG
GCCAGCGCAGCGCCCGCTTCTATGCGGTGATCGTGCTGCTGCGCCACGCCACCGACCCGC
AGCCGCTGATCTGCGAAGGCCGCTGGGAAGGCCAGATCATCCGCGAACTGCGCGGCACCA
ATGGTTTCGGCTACAACCCGGTATTCCTGGACACCACCCACGGCCTGACCGCTGCGGAAA
TGGAGCCGGCACTGAAGAACGCCATCAGCCACCGCGCCATTGCCCTGCAGCAGCTCAAGC
AGCAGCTGGCGACGCTGTACTGACGCTACCCGATCGCCCCAGGGAAGCCGGCCAGCGGCC
GACACTACCGAAGAAGCCCATGCCGCACGCCCACGACCACTGCAACCACCTGCCCGGCGA
AGCCTGCTCCGCCGACCACGACAACCCGCCGCGGCTGGTGCCGCCACCGCTGTCGTTGTA
CGTGCACCTGCCGTGGTGCGTGCGCAAATGCCCGTACTGCGATTTCAATTCGCACCAGGC
CAAGGGCGAGCTGCCGTTCGACGCTTATATCGATGCGCTGCTGCGCGACCTCGACCAGGA
CCTGCCGCTGGTCTGGGGCCGGGTGGTGCACAGCGTGTTCTTCGGTGGCGGCACGCCCAG
CCTGTTCCCGCCGGAGGCAATCGACCGCTTCCTGCAGCAGGCCAGCGCACGCCTGCGTTT
CGCGCCCAATGCCGAAATCACCCTGGAAACCAACCCGGGCACCGCCGAACATGGCCGCTT
CGACCGCTATCGCGCGGCCGGCGTGAACCGCCTCAGCTTCGGCATCCAGAGTTTCGACGA
TGCGATGCTCAAGCGCCTGGGCCGCATCCACGACAGTGGCGAAGCCGAGCGCGCGGTGAA
GATGGCGCAGGACGCGGGCTACGACAACTTCAACATCGACCTGATGTACGCGCTGCCGGA
ACAGACCCTGGCCGGTGCCGAGGCCGACCTGGAACGCGCGTTCGCGCTGCAGCCGGCACA
CATCTCCCACTACCAGCTGACCCTGGAACCGAACACGGTGTTCTTCGCGCGGCCGCCGCA
GGGCATTCCCGATGAAGACAACGCCTGGGACATGCAGGAACACTGCCAGGCATTGCTGGC
ACAGGCTGGTTTCGGCCAGTACGAGGTCAGCGCCTATGCGCGCCCCGGCCGGCAGAGCGC
GCACAATCTGAACTACTGGCGCTTCGGCGATTACCTGGGCATCGGTGCCGGCGCGCACGG
CAAGATCAGCTCGGGCGCCGAGGAACACGTGCTGCGGCGCTGGAAGCTGAAGCATCCGCA
GGCCTACCTGGACAGCGCCGGCACGCCCGCCTCGTTCGGCGGCGACGATGTGATCGCGCC
GGAGCGCCTGCCGTTCGAGTACATGCTCAACCTGCTGCGCCTGCACGAAGGTTTCGGCCT
GCGCGATTTCGAGTCGCGCACGGGGCTGCCGCGCAGCGTGCTGGACGCTCCCCTGGCCGA
GGCCGTGCAGCGCGGCTGGCTCGACGTGACCGATGGGCATGTGCAGCCGACCGAGCTGGG
CCGCCGCTTCACCAACGATGTGGTGAGCCTGTTCCTGGAAGATTGATCCTCGCCTGGCAA
AGGATCGTTCCGGCCGCTGGCCGGCAATCCGGTGAAGACATATCTGCCGGCCAGCGGCCG
GCACTACCGTTCATCGGTCGGGCCAGGCCCGGCGGATGCGATTCACGTTCAGCCTAAAGT
AGCGCCGACATCGGCCGACACGGTAGATTCACCAGATCGATCCGCGGGAATCCGGGTACC
GCCTGCCGATGTCAGCTGTCTTTTCCATCACTCCTGCCGACAAGAACCGCCTGGCCGCCA
GCGATCTGCCACCGCGGGTACGTGAGCTGCTGGGCGCGCTGATCGGCCTGTGCCGGCAGA
CGCTGGCGGCGCCCCTGATCCTGACCGTCGAGGCGCTGGAGCAGACCCTGCTGCACGACG
CCGACCGCGCACGCAATCCGCAGCAGCAGGCCGAGCTGATGGCCCAGCGTGGACAGCTGC
ACGCCTTCGCCGGCCATTTCGCCGATCGCATGCTCGATGCCGTGGCCGACGCCCTCGCGC
GGTTGCGCGAACCGGTCAGCGGTGTCAGTACCAGTGCTGGGCCGCCAGCGCTGCCAGGCA
TGCTCGGGCTGTCGCTGGTTGATGAGCACGAAGTGGATCGCGACCTGCTGCTGACCGAGA
TGGTGCGGCGCGAAACCCTGCGTTCAACCAACACACTGAACCTGCTGGGCCAACGCCTGG
GCGTGCTGGCGGCGGCGCCGGCCTTCGAGGCCGACACCCTGCCACTGGCACCGCAGGCAC
TGTGCGCGATGGTGCGCCGGATTGCCGAACAGGACGCGCTGAGCGTCGAGGTACAGCTGG
CGCTGTATCGCAGTTTCGAACGGCAGGTGCTGGAACGGCTGGGCGATATCCTTGACCGTG
CCAATGCCCTGCTGGCCCAGTCCGGTGTACTGCCGGGGCTGGTCTACACCCCCTACCTGG
CACGCTCGTCGAGCACGCGGCGGATCATCACCCAGTCGGTGGGGGGCGGCCGCACCACGC
AGCCGGCCAAGCGCACCGCAGCCCCCCTGACCGGCTGGAACGGTTCGGCACCGGCCGGCT
CCTGGTCCAGCCTGGTACAGGACGCCTTCCACGAGGGCGGCGCAGCCGGCCCCGCCACGC
CGGGCGTGACCACCTCCACCGGCAGTGCGCTGCATGAACTGCTGCAGCAGGCGCGGCACG
GCAGCCCTGCCCCGGCGGACAGCGGCGCGGTGCCCAGCGCGGCAGTGGACGCGGTCCTCG
CGCGCCTGCAGGCCCAGTCCAGTGCGGCAACCGGTGTGGCCGACCTGCAGGCTGCCGTTG
TCGCGCAGCTGCGCAGCGAGCATGGTGCGCAGGCCCAGCTGGGCAGTCACGACCGGGACA
ACCTCGACCTGCTGCGCATGCTGATGCAGCAGGTGCAACAGCAGCAGCGTCCCGATCCAG
TGCCGGCCGCGCTGCTGGCCCGCCTGCAGGTACCCTTGGCACGCGCCGCCATGGCCGATC
CGGGCTTCTTCGTGCGCGACGAACACCCCGCGCGTGAGCTGCTCAATCAGATCGCCGAAG
TCGGCGCCAACTGGCTGGGCGATGAGGATGTCGACCCCCAGCTGCTGCAGCGCATGGCGC
AGAGCGTGCAGGGCCTGCTGGGGCAGGATGCGCGTGCGCCGGAAGCCTTTGCCGCCGCCA
GTGAAGACTTGCAGCAGCACCAGCGCGCGGCGGCCCATCGTGCCGAACTGGCCGAGCGCC
GCCATGTGGAAGCCGCGCGCGGCAAGGAACGATTGGAACTGGCCCGTCGCCAGGCCACTG
CACAGATCGACCAGTGCTGCGACACCCGGTCCCCACCGCGTTTCGTGCAGACCCTGCTGC
GCCAGGCCTGGGCCGATGCACTGACCCTCACCCGCCTGCGCCATGGCGACGATTCACCGC
AATGGCAGGAGCGCCTGCAACAGACCGAGCGCATCGCTGCCATCACCGCGCAGGCCATCG
ACGCCCCCGGCGGCACCGATACCGCACTGGCAGCGGACGTGGAGGCCGCATTGCTGCAGG
TCGGCTACCACGCCGAGGAAGCCGCCGCTGTCGCGCGCAGGCTGGCCACGCCCGGCGGCG
AGGATGAAAGCACCTCGCGTACCGAGCTCAGCGCACGCCTCAAGGCACGTGCGCGCCTGG
GCGAGCACGCCGGCACGAACAGTGGCGCCGCACCTGCCACGCCGCGCAGCAGCGCCGAAG
AAGCGGCCTACCAACAACTGTCCAGCCTGCCGTTCGGCAGTTGGTTCGACATCGACACGG
GCGATGGCACGATGCGCCGCCAGCGCCTGTCCTGGTACAGCCTGCTGACCGGCCACGCGT
TGTTCGTCAATGCGCGCGGGCAGAAGATCACCGATACCGACCTGGATGCGCTGGCACGGC
AGATCAGTGCCGGGCGCGCGCAGCTGGTCACCGAAGACAACGGCCGGCTGGTCGACCGTG
CCTGGGAAGCCAGCCTCGGTGCGCTGCGCGCACTGGCCACGGCTCGCGCACAGGAGACCC
CCGCATGAAAGCCGTACCGCCGCAGGACACCCGCCGCGCGCCGCGCCGCCAGGTCTCGGA
CCTGGTGCCGGTTACCGACCAGATGCGCGAGTGCGTGGTCGGGCGCCTCGGCAATGTCTC
CGAAACTGGCATGCTGATGCTGGCCAGCATGCCGCTGCGCGAGGATGCGCTGTACCAGCT
GCGCTTTCCCTTGCCATTGGGTGATGGCCGCCAGCAGGCCATCGACGTAGGCGTGCATCT
GCTGTGGAGCGAGCCCGCACACGTTCCCGGCCAGAGCTGGACCGGCTTCCGCTTCCTGAC
CCTGTCGCGCGAACATCGGCAGCTGCTGCGGCAGTGGGTGGGCGAAGACAGCGACGAGGG
ACCGGTTTCGACGGCCTGAGTGCCGGTTCCGGCACAGCGGTTTTTCGCGGTATGCGGCAG
AATCTAGGGCCGTTTTCCGTGTCGAGCCACCGCAATGATCCAGCAAGACCCCGGCGCCCT
GTATTCCGACCACCTGGCCGTGCTGTGCCGACGCGCCGAACAGGCGCTGGCCCGCGGCGG
CTTCGACCATCTGGTGGTGCCCAGCGGCACCCTGCACTACCAGGTGTTCGACGACCGCGA
CTACCCGTATGCGGTCAACCCGCAGTTCAAGGCCTGGCTGCCGCTGACCCGCGTGCCCAA
CAGCTGGATCGTGTTCACCCCGGGCAAGCGCCCGGCAGTGATCTTCCACCAGCCCTTCGA
CTACTGGCACGTGGTACCGGACGCCCCCAGTGGCTGGTGGGTGGAGCACTTCGACATCCA
CATCATCCGCAAGCCCGAAGAGGCGCTGGCCCTGCTGCCGGCCGACCCGTCGCGCTGCGC
GATCCTGGGCGAGCCGCAGAGCGCACTGGGCAACTACATGCCGAACAATCCAGCGCCGGT
GGTGAACTACCTGGAATGGCACCGCGGCAGCAAGACACCGTATGAAATCGCACTGATGCG
CCAGGCCCAGGTGCTGGGCGTGCGCGGCCACCGCGCCGCCGAGGCCGCGTTCCGCAACGG
TGCCGACGAATTCAGCATCCACATGGCGTACTGCCAGGCCGTCGGCCAGGATGCCAACGA
GCTGCCCTACGGCAACATCGTGGCGTTGAACGAACACGCCGCCGTGCTGCATTACACCGA
GCTGGGCGGCAAGGCACCGCAGCCGCTGCGCAGCTTCCTGATCGACGCCGGCGCCAGTGC
GCACGGCTACGCCAGCGACATCACCCGCACCTACGCCGCGCAGGGCCACGACGAATTCGC
CGCGATGATTGCGGCCGTCGACGCGGCCCAGCAGCAGATGTGCGCAGCGGTGCGCCCGGG
CTTCGACTACAAGCAGCTGCACGTGGACGCACATCTTTCGCTGATGGGCGTGCTGAAGGA
CTTCGGCGTGATCAAGGTGTCGCCACAGACCGCGCTGGAGACCGGCGTCAGCGCCGCATT
CTTCCCGCACGGCATCGGCCACCTGATCGGCCTGCAGGTGCACGACGTGGCCGGCTTCGC
CGCCAGCGACGAAGGTGGCCGCATCGAGCGCCCGGCCGGCCATCCCTACCTGCGCCTGAC
CCGCGTGCTGGAACCGGGCATGGTGGTGACCATCGAGCCAGGCCTGTACTTCATCGACAT
GCTGTTGAACGAAGTGAAGGACGCCGGCCATGGTGATGCGATCAACTGGGAGCGCGTGGA
TTTCTTCCGTCCGTATGGTGGCATCCGCATCGAAGACGAAGTGCTGTGCACTGATGGCGA
GGCGGACAACCTGACGCGGCCGGCGTTTGCTGCGGCGAACGGCTGAGCCCCTCGTGGTTG
GGCGCTGAATTCAAAAGCCGCGCTTGGTGGGGCGGGGTGGGTTCGCGGGGGACGCCGTGA
ACCCGTCCCTGGGGGCTTGGCCGCGGCATCCATGCCGCGGACACCCCCGCGAACCCACCC
CGCCCCACCTCTGACAGTTTCCTGGGCGCGTCCAACCACGGAAAAGAAAAAGAAAAGCAG
AAGCGGGTCGCTCGCTGCGCTCGCTCTGTGTCGACCAAGGTCGACACCTACCAACAGCCG
CAATTGCCCGTAGATCCACGCCATGCGTGGATGATTCATTCGATATCTGACAGATGTGCC
GACCAACGGTCGGCACCCACCAACAGCCACAGGAATCTGTCGGGGGTGGGGCGGTGTGGG
TGGGCAGGACCGTTGGCGCCATGGATGGCGCCATCGAGCCCCCATGGATGGGTTTACGGC
GTGTCCTGGCCAGCTACACCGCCCCGCCATCCCACGGATAGCCCGCTGTTGCTGTTGCTG
TTGCTGTTGCTGTTGCTCTGGCGTGCAGCGGGTGCAGGGCTGCAAGCCCTGCAGAACACC
CCTTACCCCGCCATCACCGCTTCAATCTCGTCGGCGCTGCGCGCCAGGCCTTCGGTCAGC
ACGCGATGGCCATCGTCGGTGATCAGCACGTCATCCTCGGTACGGATGCCGATACCGCGC
CAGCGCGGTTCCACCGTCGTGTCATCCACGCCGATGTACAACCCCGGCTCGATGGTGAAC
GCCATGCCCGGCTCCAGCAGACGCGAGTCACCGGCCAGGCGGTAGTCGCCCACGTCGTGC
ACGTCCATGCCGATCCAGTGCCCGGTCTTGTGCCGGTAGAAGCGCTGGTACAGGCCTTCG
GCCAGGTTCTTTTCCAGCGTGCCCTTCAGCAGGCCCAGCCGCAGCAGGCCCTCGGTCAGG
GTCTGCACTGCGGCGAGGTGACCGGCTTCGTACGGCACGCCCGGCCTGGCCTGGGCCAAC
GCAGCGGCCTGCGCATCGCCGACCAGGTCGTGCAGTGCACGCTGCTCAGCGCTGAAGCGG
CCATTCACCGGGAACGTGCGGGTGATGTCACTGGCGTAGCCACGGTACTCGGCACCGGCG
TCGATCAGCACCAGCTCGCCGTCGCGCGAACGCGCGTTGTTGTCGCGGTAATGCAGGATG
CAGCCGTTGCGGCCGGCACCGACGATGCTGCAATAGGCCGGCACGGCGTCGTTGGTGCGG
AACACGCGTTCCAGCTCCGCCTGCAGTTCGTACTCGTGGATGCCGGCCCTGGCTGCCTTC
ATCGCGGCCAGATGCGCACGCACGCTGATCTGCGCGGCGTGGTGCATCAACGCCACTTCG
GCACCGGACTTGAACAGGCGCTGCTCGTGCAGCAGGTGGCCCAGTTCGAGGAACTCGTGC
GGCGGCTGCGCACCGTGGCGCACCTGCGAACGCACGCGGTTGACCCAGCCGATCAGCTTC
AGGTCGAAGTCGGCATCCCGGCCGAAGTGGTAGTAGACGCGCGAACGGCCTTCAAGCAGG
CCCGGCAGGATGTCGTCCAGATCATCGATCGGGTAGGCGTCGTCCATGCCGTACTGCGCC
ACCGCGCCTTCCTGGCCGGCGCGGCTGCCGTCCCAGGCTTCGCGTTCGGCATCGCGCTCG
CGGCAGAACAGGATGGCCTCGCCGTGGCGTCGGCCCGGGATCAGTACCAGCACTGCTTCC
GGCTCCGGGAAGCCGCTCAGGTACTGGAAATCCGAATCCTGCCGGAACGGATAATGGGTA
TCGAGGCTGCGCACCTTCTCGGCCGCGGCCGGCAGCACCAGGATCGCGTCCTCGCCGGCC
ATGTCCATCAGCTGGCGGCGGCGACGCTTGTACTCGCCGGCGGCAATGCCGGTGCGCTGC
TTGATGTCCATCAGTTCAGGCGCTGACGATGGCGCGAGGCCAGCACCACGTCGCCGTGCA
GCAGGAGCACCGCCACGCGGATGAATTCCTCGATCTCCGACAGGGCTTCGTCGTCGTCAT
CGCCACCGGCCTCGAAATCCTCGCTGGAGGCACGCGCCAGGCTGGCCATGTCGGTCAGCG
CTTCCTCGCCCTCTTCGGACAGGGTCGGGCGGCGGCCGCCGCTGCCCAGGCCGAAGCCGC
CCAGGAAGGAACGGGTCCAGCTGAACATGGCATCGGCCTGCGCGGATACATCGTCGCCGT
CGGTCAGCAGCAGCTCGAAGGCGAAGTCGCGGTCTTCCAGCTGCTTGATGGTGGCCTGCA
GCAGCTGCCCCAGCACGCTGTCGGCAGCCACCGGCGGCAGGTTGTCGTCGGCCAGCACGC
GCGCCGGCCAGTCGTTGCCGGGGGCACCGCCGGCAGCCAGCCAGCCGCACAGCGCGCCGT
GCAGCTCGGCAGCGGTGGCGCCCAGGCCCAACGCCTGGCTGGCGCGGGTAACGTCGTCGA
CGGAGGGAAGTTCGGTCATCGTGCGGCTCGTTCGGAAAGGAAACCCGGGGCGCGCACGCG
CGCGCCCGTGAGACCCCGTAGTGTAGCAACCCGACGGCATCCTCTCCGCAGGCGTCCAGC
CTTGCTGCGACAACGCTTGACCGCCCTTACCCGGCTTGCCTATCGTGCCCGCATGGAACC
CGCCGATCCCCTTGCCCAGCTGCAGGACTTCGCCGCCCGCGTGGAAGCGTTGCTTGAACG
CAACCAGCGCCTGGCCGAGGAGAACCGCAGCCTGCGCCACCAGCAGGAACAGCTGGTGGC
CGAGCGCTCGACGCTGCTGGCCAAGAATGAGCAGGCACGTTCGCGGGTGGAAGCAATGAT
CAGCCGGCTCAAATCCCTGGAGCAGCACACATGAGCGCCGAACCGGTCAGTGTCCGCATC
CTCGATCGTGAATACACCGTGGGCGTCGGCGGCGATGAACGTGACAGCCTGATGGCCGCC
GCACGCCTGCTGGATGCGCGCATGCGCGAGATCCGCGGCAGCAACCGCATGGCCGCGGTT
GATCGCGTTGCCGTACTGGCCGCGTTGAACCTGGCCCACGAACTGCAGCTGCTGCGCGAC
GAGAACGCCCGCCAGGCGGTGGCGCTGCAGCAGACGCTGGCCGATCTGAACCGGCGCCTG
GACCGCGCCATCGACGGCACCCCCTAGAAAAAGGGGACGGAGGGGATTAAGGCGCATTCG
CCCCCATCCGTGCCGGAAACGTCTTAATCCCCTCCGTCCCCTTTTCGCATATCTGAATTG
GCACGGACTGTTGCCGACGAACGGCCTATCCAGATCCTGCGTGCTGGCTATAATGGCCAC
GCGTTCTCTGCGGTACTCGACGGCATGTGCAAACATTCGCCTTGTCCCTTAAGAACGACA
CCGGGAGCGCGACAGCGCCGGGAGTGCAGGTCCGCCTTGCAGCGGGAAGCCCGATGGTTC
TCCAGCGTTCCCACTTGAGCCCCCGGGTTCAAGGTCGTTTCGCATGCATCGACATTGCGG
AGAATGCAATATTCCAGCAAGGGCGGCGTCTTCGGGCGTCGCCCTTGTTCTTTCCGGCAC
AATGGCGGCTGTTCCCCCGCCGCACGCTGCCATGACCGACCCGCGCCAGGCCCTGCGCCG
CGACCTGCGGCAACGCCGCCGCGACCTTTCCGCCGCTGAGCGCATCGCCGCCGCCGAATC
GCTTGCCGATGCCCTGCTCGCCCTGCCGTTCGCCCCGCGCGAAGGTGCCGTGGCCGGCTA
CTGGGCGCTGGATGGCGAGATCGCCCTGCACCGCTGGCAGTTGCAGTTGCCCGAAGGCCT
CACCTACTGCCTGCCGGTGCTGGCCGGCGACGTGCTGCGCTTCGCGCCGTGGCGGCCGGG
GCAGCCGCTGACCAGCAACCGCTACGGCATTCCCGAGCCGGACGTGGCGCTGGAAGACAC
CCTGGAACCAGCACAGATGGCGCTGGTGGTGGCCCCGCTGGTGGGTTTCGACACGCAGTG
CCGGCGGCTGGGCATGGGGGGCGGCTGGTATGATCGCAGCTTCGCCTTCCGCCACGACCG
GCCGGCGCCGCCCTGGCTGGTCGGTGCTGCGTTCGCGGTGCAGCAGGTCGAGTCCTTGCC
GGTGGCGTCGTGGGACGTGCCGGTGGATGCGATCTGCACCGAAGACGGCACCCTGTTCCC
CTCCGCTGCCCCCGTGAACGCATGACCGCCCGCAAGCGCTACTGGCTGATGAAGTCCGAA
CCGGACGCCTTCTCCATCGATGACCTGGCCAAGGTCAAGGTCGAACCCTGGAACGGGGTG
CGCAACTACCAGGCGCGCAACTTCATGCGCGATGGCATGCAGGTGGGCGACGGCATCCTG
TTCTACCACTCCAATACCAAGGTACCCGGCATCGTCGGCCTGGCCACCGTGGCCAGTACG
GCCTACCCGGACGACACCCAGTTCGATCCGAAATCCGACTACCACGACCCCAAGAGCACG
CGCGAAAACCCGCGCTGGATGCTGGTGGACGTGGCCTTCGACCGCAAGCTCAAGCAGGTG
ATCGCGCTGGACGAGATCAAGCTGCACGCCGAAGAACTCGGCGAGGGCTTCCCGCTGGTT
GCCAAGGGCAACCGCCTGTCGGTGTTCCCGGTGACCGCCGCGCAGTGGAAGCTGCTGCTG
TCGCTGGAAAAGAAATCCTGATTCCCTGCCTGAGAGTTCTCCCATGTCCGAAGCCAAGCG
CCTGGCCGCCGAGAAAGCCATCGAGTACGTTGAAGACGGCATGATCGTCGGTGTCGGCAC
CGGTTCCACCGTGGCCTATTTCATCGATGCCCTGGCCCGCATCCAGCACCGCATCAAGGG
CGCTGTGTCCAGCTCCGAGCAGAGCACCGCGCGCCTGAAGCAGCATGGCATCGAAGTGAT
CGAGCTGAACCACAGCGGCAACCTGTCGCTGTACGTGGACGGCGCCGATGAGTGCGATGC
CAACAAGTGCCTGATCAAGGGCGGCGGCGCCGCGCTGACCCGCGAGAAGATCATCGCCGA
GGCCAGCGAGCGCTTCATCTGCATCGTCGACCCGAGCAAGCAGGTCCCGGTGCTGGGCAA
GTTCCCGCTGCCGGTGGAAGTGATCCCGATGGCGCGCAGCCTGGTCGCCCGCCAGATCCG
CGACATGACCGGCGGCCAGCCGACCTGGCGTGAAGGCGTGGTCACCGACAACGGCAACCA
GATCCTGGACATCCACAACCTGCAGATCACCGATCCGGAAAAGCTGGAGCGCGAGCTCAA
CCAGCTGCCGGGCGTGGTCTGCGTCGGCCTGTTCGCCCGCCGCCGCGCCGATGTGGTGAT
CGTCGGCGGCGAGCCGCCGGTCGTGCTCTGACCCTTTCGAAGGATCCTGACGATGTCGCT
GTTGCGTTCGCTGCTGATGCTCCCGCTGCTGGCCCTGGCTGGCTGCGCCACCGACGCGGC
CCGCCACTGGGTCGAACTGGATGGCGCCCGCTACCAGGTCGAGCTGGCCACCAACGATGA
AACCCGCGCACGCGGTCTGATGTTCCGCGACCAGATGGCGGCCGACCACGGCATGCTGTT
CATCCACGACCGCGAGGAAATGCAGGCGTACTGGATGAAGAACACCAGGATCGCGCTGGA
CATCCTGTACTTCGACAGCCAGCGCAAGCTGGTCAGCCAGCAGCGTGATGTGCCGCCGTG
CTCGGCCGGCAACATGTGCCCGCCCTACCCCAGCGGTGGCCCGGCACGTTACGTGCTGGA
GCTCAACGCCGGCCAGGCCGAGAAGCTCAAGCTGAAGGATGGCACGGAGCTGAAGTTCGG
CCCAGGCATCGAGTAACAGGGTTCTGCCCGCGGTAGTGCCGGCCGCTGGCCGGCAACCCT
GCAGGGGTCAGATCCCTTTCGCACGCGAAAGGGATCTGACCCCTGGATTTTTCACGCGGC
ACCGCTTGAAACCGCCTGCGAATGACGCCAGTCTGTGGTCATGCAGGACCGGATCACACT
CCCCGACTGGGATGCACTGGCCGACCTCGAAGACGAGGCGCTGCCCTTGTTGCCGACCGC
GCTGCTGATCGCGCGCGATGAATACCCCGATCTGCAGCCGTCCACCTACGACGCGCTGAT
CCAGAGCCATGTCGACCACCTCCGTTCGGAAGTGGAGAGCATCGACAACAGCCCACTGAA
AATGGCGGCGATCAACCGCCACCTGTTCGACGAGCTGGGCTACAGCGGCGACCACGACGA
GTATTACGACCCGCGCAACAGCTACCTCAACCAGGTGTTCGAGCGGCGCCTGGGCAATCC
GATCTCGTTGGCGCTGGTGCAGATGGAAGTCGCGCGCCGGCTCGGCATACCGTTGGATGG
CGTGTCCTTCCCCGGCCACTTCCTGGTGCGCTTGCCGGTGGACGACGGCGTGCTGGTGAT
GGACCCGTTCAACGGTGGCCGGCCACTGGACGTGGACGAACTGCGCGAACGCGCCAAGTC
ACACCTGGGCGGACAGATGCCCGATGACCAGGTGCTGGCGCAGATCCTCGACCCGGCGCC
GGCGCGCGCGATCCTGATGCGCATGCTGCGCAACCTGCATGGTGTCTACGCCGAAGCCGG
TGAATGGGATCGTGCCGCACGCAGTGCCGACCGCCTGCTGAAACTGGCGCCCGAGCAGGA
CGACGCGCTGCGCGACCGCGGCCTGGCGTACCTGCAACTGGAGTATCTGGCCGGTGCCCG
CCATGACCTGGGGCAGTACCTGAAGCGCAATCCCGAGGCCAGCGATGCGCAGTGGCTGCG
CGAGAAGCTGATCGACCTCGGCGGGCCGATGCCGCGGCTGCATTGAGGGTGTCGGTGTGT
GGACCAACGGTCCACACCCACCCCAACGGTCCGCACCCACAGGATGGGCCGGGTGGCCCG
CCGGTCAGTCGACCTCGACCATCTCGAAATCGGCCTTGGTCACCCCGCAGTCCGGGCAGG
TCCAGGTCTCGGGAATGTCCTCCCAACGCGTCCCGGGCTCAATACCCTCCTCCGGCAAGC
CTTCCGCTTCGCTGTACAGGAAGCCGCAGACCACGCACATCCAGGTTCGCAGGGTGGTGG
GGCTGGCGTCGCTCATCGGATAATCGGGGCTGGATTCACGGGCCGCCATTGTCCCATTGC
AGCCCACGCACCGGTAGCCATCGATGACTTCTGCTTCCCCGGCGCCCCGCGGCGTCTACC
TGATCACCCCGGACGAGCCCGATACCGCGCGCCTGCTGGCCCGTACCGCGCCGCTGCTGG
CCGCGGGTGCCACCTGGCTGCAGTACCGCAACAAGACCGCCAGCGATGCCCTGCGGCAGG
AACAGGCGGCGGCCCTGCAAGGCCTGTGCGCCGCCCACGGCGTGCCGCTGATCGTCAACG
ACAATCCGGTGCTGGCCAAGGCCGTGGGCGCGGCCGGCGTGCATCTGGGCGGCACCGACG
GGGACATCCCCAGCGCGCGCGCGCTGCTCGGTGCCGAGGCCATCATCGGCGCCTCCTGCT
ACGACCAGCTGGCCAATGCCGAGAAGGCCGTGGCGGCCGGCGCCAGCTATGTGGCCTTCG
GCGCCTTCTTCCCGACCACCACCAAGGTCACCAGCAGCCGCGCCCACACCGACCTGCTGC
GGCAAAGCGCCGCACTCGGCGTGCCGCGGGTGGCGATCGGCGGCCTGACGCCGGACAATG
TCGGTCCCATCATCGACGCCGGCGCCGATCTGGTGGCCGTGGTCAGCGGTATCTATGCCG
CATCGGACCCGGTCGCGACCCAGCGCGCCTATCTCGCCCAGTTCGCGTAATGCCCAGGAA
AGCCCCATGAACCACGACCAGTCCCACGCCCTGTTCTCCCGTGCCCAGCAGCTGCTGCCG
GGCGGCGTCAATTCGCCGGTACGTGCGTTCAAGTCGGTCGGCGGCGAGCCGTTCTTCGTT
GAACGCGCCGATGGCGCCTACCTGTACGACGTCGATGGCAACCGCTACATCGACTACGTC
GGTTCCTGGGGCCCGATGATCGTCGGCCACAACCACCCGGCCGTGCGCCAGGCGGTGAAG
AAGGCGATCGACAATGGCCTGTCCTTCGGTGCGCCGTGCGCGGCCGAAGTCACCATGGCC
GAGACCATCACCCGCCTGGTGCCATCGTGCGAGATGGTGCGCATGGTCAACTCCGGCACC
GAGGCCACGCTGTCGGCGATCCGCCTGGCGCGTGGCGCCACCGGCCGCAACCGCATCGTC
AAGTTCGAAGGCTGCTACCACGGCCACGGCGACTCGTTCCTGGTCAAGGCCGGCAGCGGC
ATGCTGACCCTGGGCGTGCCGACCTCGCCGGGCGTCCCGGCCGGCCTGAGCGAACTGACC
CTGACCCTGCCCTACAACGACTTCGAAGCGGCCACCGCCCTGTTCGAACAGCAGGGTGGC
GACATCGCCGGCCTGATCATCGAACCGGTGGTCGGCAACGCCAACTGCATCCCGCCGCGC
GAGGGCTACCTGCAACACCTGCGTGCGCTGTGCACGAAGCATGGCGCGCTGCTGATCTTC
GACGAAGTGATGACCGGCTTCCGTGTTGCCCTTGGCGGTGCGCAGGCGCATTACGGCATC
ACCCCGGACCTGACCACTTTCGGCAAGATCATCGGCGGTGGCATGCCGGTGGGTGCCTAT
GGTGGTCGCCGCGAGCTGATGCAGCAGATCGCACCGGCCGGCCCGATCTACCAGGCCGGC
ACGCTGAGCGGCAATCCGGTGGCGATGGCCGCCGGACTGGCGATGCTGGAGCTGATCCAG
CAGCCGGGCTTCCACGCCGACTTGGCCGAGCGCACCGCACGCCTGTGTGCCGGCCTGGAA
GCGGCCGCCGCCGAAGCCGGCGTGGCGGTGACCACCACCCGCGTGGGCGCGATGTTCGGG
CTGTTCTTCACCAGCGAGAAGGTCGAGACCTATGCGCAGGCCACCGCCTGTGACATTCCG
GCGTTCAACCGCTTCTTCCACGCGATGCTGGAGCAGGGCGTGTTCCTGGCACCGTCGGCG
TACGAGGCCGGCTTCCTGTCCAGCGCCCACGATGACGCGGTGATCGAGGCCACCCTCGCC
GCCGCACGCGTAGCGTTCCGGGCTGCCAAGGGCTGATCGCAAAAAAGGGGACGGAGGGGA
TTAAGTCGTTTGTGCACAAACGACTTAATCCCCTCCGTCCCCTTTTTTTCAACCGAAGAC
GAACTTGCCCTTCATCATCGCGAAGTGGCCGGGGAACGAGCAGAAGAAGGTGTAGTCACC
GCCCTTCTGCAGGCCCTGGGTGGAGAAGCGCACGCGCGTGGTCTCGCCACCGCCGATCAC
CTTGGTGTGCGCCAGCACGCGCTTGTCGGCCTTCGGCAGGTAGCTGTCGGCCAGGGTCAT
GCGCATGCCCGCCATCGCCACCGGCTGGTAATCGGCGGTACGGGTCAGCACCCAGTTGTG
GCCCATCGCGGTGACAGCCAGCTTGCCGGTGTGGCGCAGGGTCAGGTCCACGGCGGTGCA
GTCGGCGGCGACCTTGATCTCGCGGCTGCTGAAGCTCATCTGGTCGGTGCTGTCGATGCT
GACCGCACACACCCGCGCCATCGCCGACGGCGCCAGCATCAGCGCGCCCAGTCCCACTGC
CACCATCCAAGCCTTCATCGTTGCATCTCCTGCGGATTCAAACGCCATTCTAGGCAGCCC
CCTGTGGCCGCGTCTGCGACCGTCTGTCGCACGCGCACTCCAGGGTTTCCGCGCATCCAC
CGCGATGGCATGCTCGGCTGATGCGGATCGATCTGTTGCTGCTGGATGTGGACGGCGTGC
TGGTGCAGTACCAGCGCGCGCAGCGCGTGCTGCATCTGGCACAGGCGCTGGATGTCGCGC
CGGAAACCGTGCAGGCCGCGCTGTACGACAGCGGGCTGGAAGCGGCACATGACAATGGCA
CGCTGGATGGCCCGGCCTATCTGGCGCAGCTGAGCAAACAGCTGGGCCGTACCGTTGATG
TACACACGTGGATCGCGGCGCGACAGGCCGCCAGCCATCCACAGCCGGCCGTGCTGCAGC
GGCTGCAGGCCCTGCAGCTGCCGATGGCGGTGCTGACCAACAATGGCGCACTGATGCAGC
AGGCCTTGCCGACTCTGCTACCGGAACTGTTCCCGGCCCTGCATGAGCGCGTGTTCTGCA
GCGCGGAGTTCGGCCTGCGCAAACCGGCGCCCGCGGTGTTCCTGCGCACGCTGGAAGCAC
TGGACGTGGCACCTGCACGCACGCTGTTCGTCGATGACCTGTTCGCCAACGTGCGCGGCG
CACGCGCCGGCGGCCTGCACGCGGAAACCGTGCGCGATGGCCGTGGGCTGGGCAAGGTGT
TGAAGCGTTACGCGGTGGGCTGATCGGGGTCAGAGCCCTCTCCGCAGGAGAGGGATCCGA
CCCCGACGCCAAGGCGTCAGCGCGCGGCGATGAACGCGGCAATTGCCGCGCGCAGGCGCT
TGAGGCCTTCGGCCACTTCTTCGTCGGTGATGTTCAGCGACGGCACGAAGCGCAGCACGT
CCGGGCCGGCCTGCAGGGTCAGCAGCCCCTGCCCGGCAGCGTGGTCGAGGATCGCACCAG
CCTGGCCGGCGAAGTCCTTGCCCAGCACCGCACCCAGCATCAGGCCGCGACCACGCACCT
CGCTGAACACGCCGAACTCTTCGTTGATGCGCGCGAAGCCATCGCGCAGCGCCTTCGACT
GGCGGCTGACGTTGGCGGCGATCTCCGGCGAGGCCAGCTTGCGCAGCGCCACGCGGGCCA
CCGCAGCGGCCAGCGGGTTGCCACCGAAGGTGGTGCCGTGCGCGCCAAACTGCATGGTCT
CGGCCACCTTCGGGCCGGCCAGCATCGCACCGATCGGGAAGCCGCCACCCAGTGCCTTGG
CCAGGGTGACCATGTCCGGCACCACGTCGTCCTGCCAGTGCGCGAACAGCGTGCCGGTGC
GGCCCATGCCGGCCTGGATCTCGTCCAGCACCAGCAGCGCGTCGTGCTGGTCGCACAGTT
CGCGCACGCGCTTGAGGAAGCCGGACTTGGCCGGCATCACGCCGCCCTCGCCCTGGATCG
GCTCCAGCATCACCGCCGCAACGTCACCGGCGGCCATCGCGGTTTCCAGCTGCACTTCGT
CGTTGAAATCGATGTAGCGGAAGCCACCCGGCAGCGGCTCGTAGCCTTCCTGGTACTTCG
GCTGCGCGGTAGCGGTCACCGCGCCCATGGTGCGGCCGTGGAAGCTGCCACGGAAGGTGA
TGATGACGCGCTTGTCGGCCGGGCGGCCCTGGCTGGAGGCCCACTTGCGGACCATCTTGA
TCGCCACTTCGTTGGCTTCGGCGCCGGAGTTGCACAGGAACACCCGCTCGGCGAAGCGAC
TGGCCTTCACCAGTTCCTCGGCCAGGTGCAGCGGCGGTGCGCTGTAGAACACGTTGCTGG
TGTGCCAGAGCTTGCCGGCCTGCTCGACCAGCGCGGCCACCAGGTCCGGATCGTTGTGGC
CCAGGCCGCACACGGCGATGCCGGCAGCCAGGTCGATGAACTCACGGCCCTGGCTGTCCC
ATACGCGGGCGCCCTGGCCTCGCTCCAGTACCACCTGGCGGGGCTTGTAGACCGGCAGGT
AATAGTGCGAAAGGGAGATCAGCGGATCGGTCGCGGCGGTCATGGCAGTCGGCAGGGTTC
AGGAACGCCCATTCTCGCGCCGGAACCCCTGCGGCACAATGCGCCCATGCGACCGTTTTC
CGCCCCCCAGCTCAACCCCGCCACCGAGACCGGCTGGCGCCGTCGGTGGTTCGACATCAT
CTACCGCCATGACACCCGCCCTTCGCGCAATTTCGACCTGATCCTGGTGGTGGCGATCGT
CGCCAGCATCCTGGTGGTGATGATCGACAGCGTGCAGCACCTGCATGCGGAATGGTCCAC
CGGCCTGTACATCCTGGAATGGGGCTTCACGATCATCTTCACCGCCGAGTACCTGCTACG
GCTGGCGGTGGTCAAGCGCCCCCTGCGGTATGCAGTGAGCATCTGGGGCATCATCGACCT
GCTGTCGATCCTGCCCGCCTACCTGTCGATGTTCATCCCCGGCGCGCAGAGCCTGCTGGT
GGTGCGCGCGCTGCGCATCCTGCGGGTGTTCCGCATCCTGAAGCTGACCCGCTACATCGA
GGAAAGCGGCGTCCTGATGACGTCGCTGTGGCGCAGCCGGCGCAAGGTGCTGGTGTTCCT
GTTCACGGTGATCACCATCACCATCATCGCCGGTGCGCTGATGTACGTGATCGAGGGCCC
CGAACACGGTTTCACCAACATCCCGGCCAGCATGTACTGGGCGGTGGTGACCATGGCCAC
GGTCGGCTTCGGCGATATCGTGCCGCAGACCGTGCTCGGCCGCTTCGTCACCTCGGTGCT
GATCCTGATCGGCTACAGCATCATCGCCGTGCCCACCGGCATCTACACCGCCGAACTGGC
CAGCACCATGCGTGAAGCCGGGCAGGCCGCACGCCGCGATGCGCGTGGCTGCCCGGACTG
TGGGCTGGAAGGCCATGAACCGGATGCACTGCACTGCCGCAAGTGCGGCGGCAAGCTGCC
GGATGCGTTCAGTCATTGATGCGAGCGCCGGCGATGTACACCGGCGCACGCTGATCACGC
CATGAGCGGGAGCACTACTGGCGGTTGCTCTGGAAAACGAGCGTGTTGTATTCCTGCATC
AGCTTGCTGGCCGATCCACGGGGCGCCATCGACGGCGAATCAAGCATGCGTCGTTCGAAA
TCGGTGTAAGGCTCTTTCTCGCTGACGCGCTGCAGCCGCGCCTTGCCTTCCCGACGGAAG
TTCTCGGCCTCACGCTCGAAGCTGTTCCAGTCCAGCTTGCCCGGTTCCTGATCAGCCACC
TTCGCATGTGCTTCGTCGGAAATGCGGTTGAACGCATCCAGACGCTCGCGGGCCTTGGCC
TGATCGAAATCATCCTCGCTCATCAGATCCATGATGGCCTTGGCTTCCAGCATCATCGCC
AGGCGGTAGTACTCGCGCGTGCGACCCTCGGTCTGCTCCAGTGCCTTGAGCTGCTCGCGC
TGGGCGGCGTCGTTCTGGCGCTCCAGCTCGGCATTGAACGTTTCGCTGGCAGCCACGAAA
TCCTTGAAGGCGGCCATCAGGGGCGCGTGCAGCTGCTTGCCCTTGGCGAACTGGTCGTCT
TCGTAGTCCTGGCGATCGTAGTAGTCGTGCGCGTCCTTGCTGATCGGCACCAGTGCCTTC
AGCGCCTGCTGGTAGTGCCCAGCAGCAGCATCGAGATCGGCCAGCACTGGCTTGGCAGCC
ATCGCCTCGGTCACGGGGGCATCGCACTGCTTCATGTCGTAATCGCTGATCTCGAACGGA
CCGTACACCTGTGTCTCGCGACCGGTCGGGCCGGCGGCGACATCCTTGATCCAGCGCGTA
TAGGACTCGATGCTGCCGTGGGTCTTCGAATCAAGCGCGTTGAAGCAGCCGATGTAGGCG
TTGAGCTTGGCGGTCAACTGCTGCTGCGGGTCGGACGGCGCCGCGCTGGCGTCCGGCGTG
CCGGATGCAGCGGCGCCGCCCGCAGCGGCGGGTGCTTTGCCACCGCAGGCGGCCAGGATC
AACGACAGCGAAGCGGCCAGCGCCGCGACGGAAAGAGTGCGTGACATGTGTTCACATCCC
TGTTGAAAACGATTACAGCCGCACATTCTAGCGCAGCAGGCCGAAGGTCGCAGCCCTCGG
CCTCTTCCGGCGACGTACGATCAATCCAGGAACAGATCCGGCAGCAACGGACGCGATGGA
TCCACTGCGTAGCCCGAAAGATCGGTGATACCCGCCTGCGCCAGCACGTCATCGTCGATC
AGGAACTGGCCATGGAAGCCCGCCGCTTCGCGCACCAGCACCGCATGCGCGGCATCAGCC
ATGATCTGCGGCGTGCGGCAGCCGGCCGCATCCACGCCCGGGATCATGTTGATCGCATCG
GTGGCGATGACCGTGCGCGGCCACAGCGCATTCACCGCCACGCCCTGCGGGCCGAATTCC
GCGGCCAGGCCCAGGGTAACGAAGCTCATGCCCATCTTCGCCAGCGTGTAGCCGGTATGC
GGTGCCCACCACTTCGGCTCCAGGCTGGGCGGCGGTGCAAGGGTGAGGATGTGCGGATTC
GGCGCCTGCAGCAGGTACGGCAGGCAGGCCTGCGCGCACAGGAAACTGCCGCGCGCATTG
ACCTGCTGCATCAGGTCGAAACGCTTCATCGGCGTATCCAGCGTACCGCGCAGCCAGATC
GCGCTGGCGTTGTTGACCAGGATGTCGATGCCACCGAAGGTATCGACCGTGGCCGCAACC
GCCGCGTGCACCTGCTCTTCCTCGCGGATGTCGCACTTCAGGGCCAGGCCCTGCCCGCCT
GCCGCCGTCACCGCTTCAGCCGCGGTATGGATGGTGCCCGGCAGCTTCGGATTCGGCACC
GACGACTTGGCCGCAATGGCCACGTTGGCGCCGTCGCGCGCAGCGCGCAGTGCGATGGCC
AGGCCGATCCCACGCGAGGCTCCGGTGATGAAAAGCGTTTTGCCCTGCAGACTGCCCACG
TTCCACACTCCAGCGTATGCAATGAGCCGCTAGTATGCCGCGCCGACGCGGAGTTCACCC
GGCCTTGACGATACTCGGGCCTCCAGCCAACGCACGAGGTCCACGCCATGCGCCGTTCCC
GCCTGTTGCTGCCTGCCCTGGGGCTTGCCCTGCTGACTGCCTGCCAGGGCCGTTCGCCGG
AACCCGGCAAGGAGCCAGCCGCCGGTGACGCGCCCAGCGCGGAGAAGGCCGCCGCTGACG
GCAAGATGCGCTGGAGCGAGGCCGTGGTCTGGGATGGCGATCTGAACGCATGCCGCCAGG
GCGAGAATGCCGCCACCCGGGATTGCCTGCGCGATGCGATGCGAGCGGGGGGAGCAAGCG
CCGAGGCGATCACCGCGGCCGAGCAACTGTCCAGCGCCGGGGAACTGGCGTATGTCACCG
CCTGGCATGAGAACGAGGGGCTGGGCATTGCCACGGTCGAGTATCCCTTCCGGGCCAACA
CCAACGAAGGCACCCGCCTGGTCGACGCCAGCGGCAAGCGCATCGATGTGGATGCCGTAC
AGCTGGACGACACGCTGCGTGCCGACCCGGCCGTGCAGGAGCTGTTGAAGGCCAACCCGC
AGGCCACGCCATTCGCGCCGGCGCAATCGGCCGGAGCGACACCGCTGGAGGGCGGCGGGA
TCCGCCTGCTGTACCGCACACCGCTGCGCGACTGCCACGCCTGCCCGGACGTGGGCCAGC
TGCAGATCGCCTATGACTTCGATGCCAAGCGCAACTTCATCGGCCAGCAGGTGGTGCCGG
CGACGCCGTAATCCGGAAACGCCGCGTGTCGCCGGGCATGGCCCGGCGAGCGCAGTGTCG
AATCACCGGTACGCCTGCACCTGCTTCTGCAGCAGATGCGGCACGATCAACCTGTGCACG
GGCGCGACCGGCAGCATGTAGAGGCGCCCGAATGCGTTATGCGTATGCACCACCGTCACC
ACTTCCAGCACATCGCCCTGCCATTGCAGGGCCAGCTGTACGCGCAGGTGGCGATCATCG
TCTTCCAGCACGATGGCATCGTCATCCAGCGACTGCAGGGTGAAGATGCCCAGCCGCTGG
CCGGCAGCCGGATCGTCGGTGTCCTGCACCGCACGCAATGAGCCAAGGTGCTTCATCCCA
AGCAGGCGCATGCCGTGGTTGCGCAGCGCCATCAGACCGTCGAACCAACCGGGAATGCTC
GCGGCCATGTCGCGATAGGCCTGCAAGGCCGAGCGCCCGTCACGACGGGTGGTCGCATGG
CACGCATGCACGAAATCCGCACCGGGCAGCTGAGTTCGCAGCACGCTGCCCGCGCTCGGC
GGCGCGCTCATCACCTGCGATGCACTCACGGCTTCGGTCCCTGCCCCTCGTTGTCTTCCC
AGTGCAGGATGCGGCGGGTGACGAAGCGGTAGACCGGCTTGCCGGTGGCGAACCACAGCT
CGCGCACCCACGACGTACGCTTGAGCACGCGCTTCTCCACCGGGGTGAGTGATTCGCGGC
AGTACATGCGCTTGTGCTTGAGCAGGTGGCGCAGGTCCTCGCGGGCCAGCAGCCGCATCC
AGCGCGAGCGCGGGTTGCCGATCACCGCCAGCTGGAAGTCGATCAGCGCCGGTCGTCCAT
CTTCAGTGACCAGCCAGTTGGCTTCCTTGGCCAGGTCGTTGTGGGCCACGCCATTGCGAT
GCAGCTGCTGCAGCAGGCGACGCGCGGCGCGGAACCAGGCCAGATCGCCGCGCGGCGGAC
GCTGGTACATGGCATCGCCGGCCATGAAGCTGCGGTCGAGGTGGCGGCCATCCCAGGCCA
GCAGCTGCGGCACATCGGCCATGCCATGGATATGGCGCAGCGCGCGTGCTTCGCGACGTG
CAAGCCACCACGCGGGCAACCGCAGCCACAGCGGCGTGGCCCCCAGATCGCGGCGTACGA
ACGGGCCATCGGGCCCTTCAACCAGAAGGATCTGACCGAAACTGTCGGCCTTCAAAGCAC
GGTGGGGAGCGTCTGGCGTATGCGGCATGACTCCATTCTAGGCGATGGCGCCGGTTGCAA
ACGGTCACGAAGCGGCTGGGAACCAGTCACCTTCACGCCCCTATAATCGGGCAATGGACT
CTTCATGGATCGACGCCACGCTCGCGTGGATTGCCGCTCACCCCGTGCTGGCGGGCGCCG
TTATCTTCCTCATCGCCTTCTGCGATGCGGTCATCATTCTTGGCGCCATCGTGCCGGCGC
TGCCACTGCTGTTCGCGGTGGGCGTGTTCATTGGCCTGGGCCAGATCTCCGGGCCGTACG
CGGTGGCGGCTGCGGCATTGGGTGCGTTTGCCGGCGATGGCATCAGTTACTGGATCGGCC
GCCGCTGGGGCGACCGCCTGCGCGGCGTGTGGCCGTTCAGCCGTTACCCGCAGCTGCTCG
ACCGCGGCGAAAACCTGTTCCGCCGCAATGCCTTCAAGAGCATCCTGGTGGCACGCTACG
TCGGCGCGATCCGCCCGTTCGTGCCGGCCATCGCCGGCATGATGAAGATGCCCGCCAGCC
GCTACGTGCAGGCCAGCGGCATCGCCAGCATTTCCTGGGCGGTGCTGTTCCTGGCGCCGG
GCTGGATCCTCGGCGAAGCGTACGACGCGGTGGCTGCTGTGGCCGGGCGGCTGGTGGTGG
TGGTCGGCCTGCTGGCGGTGATCCTTGGCCTGGTCTGGGCCATCGTGCTGTACGGCTACC
GCTGGTCGGCCGCACGCATGGACAACTGGCTGGCACGCCTGCTGGACTGGTCCAACCGCC
ACCCGACGCTGGGCCGCTACACCGTTGGCGTGCTGGACCCGAAGCGGCGCGAATCGGTGC
CGCTGGCGATGCTGGCGCTGATGCTGCTCCTGCTGGGCTGGGGCTGGTTCGCGCTGTTGA
CCGTGGTGGTCGCACATGGCGAGCCGCTGGCGATCGACCTGCTGGTGCACCAGGCCATGC
TGGCGCTGCGCAATCCGCTGGCCGACTACCCGATGGCTGCGCTGGCGTCGCTCGGGGCCT
GGCAGGTCCTGCTGCCGGCCACCGCCGCGGCGATGGGCTATCTGATCTGGCGCCGACGCT
GGATGGCCGCTGCTCACTGGCTGGCGGCACTGGCCTTCGGCCTGGCGCTGACCATGCTGC
TGGGCGCCACCGTGGATGTGGTGCGCCCGATCGACGCCAGCAGCGGCTTCGGCTTCCCGT
CGGTGTCGGTGACCATGGCCACCATCACCTTCGGCTTCTTCGCGGTGCTGATCGCACGCG
AGATGCCCGGCCGCACCCGCGTCTGGCCGTACCTGGTTTCGGGCATCGTGGTCAGCCTGA
TCGGCTTCTCGCGCCTTTACCTGGGCGCGCATTGGCTGAGCGACGTGATCGGCGGCATGC
TGTTCGGCACGTTCTGGCTGCTGGTGCTGGGCATCGCCTATCGCCGCCGCTTCAACCGCT
CGTTCTGGGTGAAGCCGGTGGCCTGGCTGTTCTACGGCGTCTTCGCCGTGGCGGCGATGT
GGTACGCACCGCGCAACATCCCGGTGAAGCTGGAACGCTTCGAACCGACCCTGCCAGCCC
CGCAGGCGATGGACATGCAGGCCTGGTGGCAGCACGACTGGGCCACGCTGCCGGCGCGCC
GCAACGAGTTCGACGACGACCAGCGCTGGCCGCTGGACGTGCAGGTGGCCGGGCCATTGG
CACCGCTGCAGGCGCAGCTGGAAGCGCGTGGCTGGAAGCGGCAGGAACAGGCCGGCTGGC
AGCAGGCGCTGCTGATGCTGGACAAGAACACCGGCGCCGATGAACTGCCGGTGCTGCCGG
CCACGCTGGACACCCGCGTGGAAGCACTGCTGATGGTGCGCCAGGGTGCGAAGCCGGACG
AACGCTATGTGCTGCGCCTGTGGCCGGCACCCGCGCAGCTGCAGGCGGGCAACACGCCGC
TGTGGCTGGGCAGTGCACAGACCCTGCGTTACGAACGCCACTTCGAGTGGATCGGCATGT
GGCACCCGCTGCGTGGCGTCGACCCGGCGTTGAACGCAGTGAAGGACGCCGTGCAGGACC
TGCCGCAGCGCGAGGACGTGCACAGCGAAACCGGGTTGCCGGTGCTGCGGTTGAAGACCA
CCACGCCCTGAGGCCGCCGCCGGGCATGACCCGGCGCTGCCGGAACACGGACAGGTAGCG
CCGAACCATGCCCGGCGGAGTAGATCCACGCCATGCGTGGATGACATTCCCCGCATGCAC
CAGCGTGTGCACCAAGGTGCACACCCACCCAAAGCAGGCTGCTACGGCATCCAGCCCAGC
AACTGCTGCAACCGCTGGTGCGGGTCGTCCATCTGCAGCAGCTGCAGGCGCTGCTGCTCG
CTCAGCGGCAGCAGTTCGGCCAGCCGCCAGCCAACCCAGCTGGCCTGGTCCAGCAACGCC
GGATTGGCCGGCGCATAGGCCTCACCGGCCTGCTCGATGATGTGCCCCAGCACCGTGGCC
AGCAGCGCATGCTGCGGCCGCAGCTCATCGTCGGGGTCTTCGTCGCACCAGCGCACGTCG
GCCACCACCAGGCCGTTGTCGCGTACGCGGGTGCGCTCGACATGGAAGCGGCGGGTGCCT
CGCAGGCGCAACTGCAGCACGCCGTCGGCGCCGACATCGAAGTCTTCGATGCGTACCTGC
ACGCCATACGCTGCCGGTGTCGCCGGGGCTCCCACTTCCTGGCCGTCGAGGATCAGGCAG
ACACCGAAGCCCTCGCCACTGCGGCCGCTGTCGCGGACCAGATCCAGGTACCGCCGCTCG
AACACGCGCAGGCCGACCGCTGCACCCGGCACCAGCGTGGTGTGCAGCGGAAACAGCGGC
AGTGATGTGTCGCTGCTCATCGGGCCTGCAGCGCGGCGAGGAAGCGGCGCGGTGCGCCGT
CGAAGCCCCCATTGGACATGAACACCACGTGGTCGCCGCTGCGCGCACTGGCCTGCAACT
GCGCCAGCAGCGCGTCGGTATCGGGCACCGCGTGCGCTTCGCCGCGCACTGCAGCGATCA
CCGCGGCCGCATCCCAGGCCAGTTCCGGGCGATGCAGGAACACCACCTCGTCAGCCAACG
CCAGCGACGGGGCCAGCGCCTGCGCGTGCGCCCCCAGCCGCATCGAATTGCTGCGCGGCT
CCATCGCGACCACGATGCGCGCGTCACCCACCTTGGCACGCAAGCCTTCCAGCGTGGTGG
CGATCGCGGTCGGGTGATGGGCGAAATCGTCGTAGATGGTGATGCCGTCATGGCGGCCGA
TCACTTCCATGCGGCGCTTGACGCTGCGGAAGCGCGCCAGCGCAGGAATCACGTCGGCCG
GCGCCACGCCCACCGCATGTGCGGCAGCCAGCGCAGCCAGGCCGTTGAGCACGTTGTGGC
GGCCCAGCAACGACCAGTGCACATCGCCCATTGCCTGCCCGCGGTGGTGTACGCGGAAGG
CGCTGCCATCGGCGGCCAGCAGCTCGGCATGCCATTCCAGCGACGGGTCGAAGCCGAAGC
GCTCGACCGGGGTCCAGCAGCCCATCGCCAGCACTTCGGCCAGATGCGGGTCCTCGCCGT
TGACGATCAGTCGGCCACGCGCCGGCACCGTGCGCACCAGGTGGTGGAACTGGCGCTGGA
TCGCGGCCACGTCCGGGAAGATGTCGGCGTGGTCGTATTCAAGGTTGTTGAGGATGGCCA
CCAGCGGCCGGTAGTGCACGAACTTGCTGCGCTTGTCGAAGAACGCGGTGTCGTACTCGT
CGGCCTCGACTACGAACTCGCGGCCCTGGCCCAGCCGGGCGGAGACGCCGAAATCCTCGG
CGACGCCGCCGATCAGGAAACCGGGCGAACGACCGGCGCTTTCCAGCAGCCAGGTGAGGA
TGGTGGTGGTGGTGGTCTTGCCATGGGTACCTGCCACGGCCAGGGTGTCGCGACCCGGCA
GTACCTGTTCGGACAGCCATTGCGCTCCCGAAATGTAGCGCTGGCCGGCGTCGAGCACGG
CCTCAACGGCGGCATTGCCGCGCGAGAGGGCGTTGCCGATCACCACGTCATCGGTGCCGG
CCGGCACGCTGTCGGCGCGGTAGCCCTGGTCCAGGGCGATGCCCAGCTGCTCGAGCTGGG
TCGACATCGGCGGATAGATGGCCTGGTCGCTGCCGCTGACCGTATGGCCCAGTTCCCGCG
CCAGGGCGGCCACGCCGCCCATGAAGGTGCCGGCGATTGCAAGGATATGTACGCTGCTCA
TGACCGAGGATTGTGACCGATGACGGCTGTATAGGGCCAATGTCCGCCCCCGGGTAAGAC
AAGTCCTACACGGGATGTGAGAAAACTCCAATCACCTGTCAGGGAATTCCCGATAGCGAT
GTTCTGTGAACCCGGACACAATTCGAACTGCCAGCCGCAGTACCCGAACCGGTCCTACTC
CCCAAGAGGCCATCCCCAAGGGAGCTCATGCTGCGGGGCCCTGAGCAAGCCCTTCGCTGG
CGCCTGTCAAACGACACAGGCCTGATCCTCACGGACCAGGCCTGTGTTTTTTTGCGCCCG
AAGGGCCGGCAACAGACCGGCCCCGCCGGATCAGGCCTTGATCGCCGCCAGGATGCGGGC
TTCGATCTCGTCCAGCTCACCGACGCCATCGACGCGGGCCAGGGTGCCACGGCCGGCGTA
GAAGTCGACCACCGGGGCGGTCTGGTCGTTGTAGACCTGCAGGCGCTGGCGCACCGCGTC
CGGCGTGTCGTCGGCGCGGCCCTGTTCCTTGGCGCGACCGGCGATGCGCTCGACCAGCAG
CTCGGTGGCCACGTCCAGCTGCACCACGGCATCCAGCGGCTGGCCGATCTTGGCCAGCAG
GCCGTCCATCGCATTGGCCTGGGCCACATTGCGCGGATAACCATCAAGAATGAAGCCCTT
GGCGACATCGGGCTGGGTCAGGCGCGACTCCAGCATGCCCAGCAGGATGTCATCCGACAC
CAGGTTGCCGGCATCCATCACCGTCTTGGCCTGCTTGCCCAGCTCCGTGCCCGCGGCGAT
TTCCGCGCGCAGCATGTCACCGGTCGAAATGTGGGCGATCCCCAGCTTTTCCTTCAGGCG
CGTCGCCTGTGTCCCCTTGCCCGAACCGGGCGGTCCCAACAGAACCAATCGCATTGACCT
GACTCCAACGTGTTGAAAACAAAGAAGGTTCGCGTCCCGGACGGACCGGTATCGCTGCAC
CGCAATAGCGCCACTTTACCGCATCCGGGTAATGTCCCTGCAATGTCCTTTCCCCCGAGC
AGGTAGACGCATGCGCAACGGTACTCTCCTCTACGCCCAATCCGGTGGTGTCACCGCGGT
CATCAACGCCACGGCGGCGGCGGTGATCGAGCAGGCCCGAGCCAAGGGCATCAAGGTCCT
GGCCGCGCGCAACGGCATCCTCGGCGCGCTGCGCGAGGAACTGATCGACACCAGCAAGGA
GAGCGCTGCGGCCATCCGCGCCCTCGCCCATACCCCGGGCGGCGCGTTCGGCTCCTGCCG
GGTCAAGCTGAAATCGCTGGACGCCGACCGCGCCCGCTATGACCGCCTGCTGGAGGTGCT
GCGCGCGCACGACGTGCGCTGGTTCCTCTACAACGGCGGCAACGACTCGGCCGATACCGC
GCTGAAGGTCTCGCAGCTGGCCAAGGCCTCCGGCTACGACCTGACCTGCATCGGCGTGCC
CAAGACCATCGACAACGACCTGGCAGTGACCGACACCTGCCCCGGCTTCGGCTCGGCGGC
CAAGTACACTGCGGTGTCGGTACGCGAGGCGGCGCTGGACGTGGCGGCGATGGCCGAGAC
CTCCACCCGCGTCTTCATCTACGAAGCGATGGGCCGCCACGCCGGCTGGCTGGCCGCGGC
CGCTGGCCTTGCCGGCAACGGCGATGACGAAGCGCCGCACATCATCCTGCTGCCCGAACG
CGCCTATGACGAGGCGGCGTTCCTGGCCAAGGTGAAAGCGGTGGTCGAGCGCGTCGGCTA
CTGCGTGGTGGTGGCGTCGGAGGGCATCGCCACCGCCGATGGCCGCTTCGTCGCTGACGC
TGGCGGCGGCAAGGACTCGTTCGGCCACTCGCAGCTGGGCGGCGTGGCCGCGCACCTGGC
CGGCCGGGTCAAGGACCAGCTGGGCCTGAAGGTGCACTGGGCGCTGCCCGACTACCTGCA
GCGCTCGGCCCGGCACCTGGCCAGCAGGACCGACTGGGAGCAGGCGCAGGCGGTCGGCAA
GGCCGCCGTGCAGCTGGCGCTGAAGGGCCAGAACGGCGTGATGCCGGTGATCGTGCGCAG
CAGCGATGCGCCCTATCGCTGGAAGATCGAGGCGGCGCCACTGTCGAAGATCGCCAACCA
TGAAAAGAAGATGCCCGCCGGCTTCATCCGCCGCGACGGCTTCGGCATCACCGCCAGGGC
GCGGGCCTACCTGTCGCCGCTGATCAAGGGCGAAGCACCGCTGCCGTATGGCGCCGACGG
CCTGCCGAAATACGTCACCCTGAAGAACGTGGCGGTGAAGCAGAAGCTGCCGCCGTTCGA
GGGCTGACCCGAAAAAGGGGACGGAGGGGATTAAGTCGCATACGCCCCTCTGTCATCTCC
AACAGCGTCAGCAGTGGGTCGGATACGGCTTAATCCCCTCCGTCCCCTTTTAGTGGAGGA
ACACCATGGCATTGCGTGTTGTTCGACTCGGTACGCCGCGCGTGCCTGGCGAGGGCCTGC
GCATCGGCACCGTGCGGCGGCCGCCGCGCGGCGTGCCGCGCAGCGAGTTCGCCCGACAGG
ACTGGTACGACGTCTGGTTCCCGACCCTGTCACCCAGCGCGGAACTGGTGAAGCGGGCGC
ATGAGGCGAAGACGGCCGCCGACTGGACCGCGTTCTTCCGCCACTACAAGGCCGAGATGA
AAGCGCCGGATGCCGCCCATGCACTGGACCTGCTTGCCGCACTGTCGCAGCACAACGACA
TCAGCGTGGGGTGCTACTGCGAGGATGAGGCGCACTGCCATCGCAGGGCTTTGCGCGAGC
TGCTGGTGGCGCGCGGGGCGACGCTGGCGGAGTGATGATTGCAGGGTTGCCGGCCAGCGG
CCGGCACTACCCGTGGATGACCGCGTGAGTACACCGCCCACGCAAAATTCAATTGCAGGC
CTTGCCTTCCATCTGCAGCTGCGCGGCGAACATCGTCACCTGCGGAATCTGGCCGGCAGC
GGCCTGCTTCTTCGCTTCCTCCAGATAGATGCGCGACTGGCCCTGACCGTCCAGCTCGAC
CTTGTTGGTCGACGGCAGGCGCCACACGCGCACCACCGCCTGCTGTGCCGGGCATGCTGC
GCTGGGCACGCGGATCACATCATTGAGCTTCCAGCCCTTGTCGGCACTTGGCTGCGCCTT
GGCGTAGTCGACGAAGCGCGCGCGCGGCTGGCACTGCTCACTGGTACGCACCGCAGAGAA
GCGGTACGGCTCGGCCGCCTGCCCGGTGAAGGCGCCTTCCAGGCGCGCACAGGCCTCGGG
GATCTGCCGCAGCGTATGCACCGCGCCTACCGCCTGCGGAGCACCCACGGCGCGCTGTAG
CTCCGGGGTTTCCGCGGCGAGTGCCGGTACAGCCGGGACCAGGGCGGCAAGCATCAACAG
GGACAGGCGCATGGGAGATCTCCTACAGGACTGAGCGCAGGCTTGCAGAGCTTGGCTTAA
CGGGGTGCAAAGGCCTGTGGCTCTCGAATCATGCCCCTAGCCCGGCGCCATGCGGCACGA
CTCGCAGGAGCCAGTCGAGCACGGCTCGACTCTACAGTGCGCGGCACGCATACTGCGGGC
ACCAGGGAATGCTGAACACCGCCATACGTCGGACGACCGCCAAGGTCGGTACGGGTTGGT
TCCAGGCTGCAGCCCGTCGTCCCCCTCGTGGTGCCGTTCATCGCCACTGGATGCCTACAT
CCATTCTGCGGAGGGGTCTAATGCTGGAACGTCACGGGCTGTCACTGGCGCTGGGCTGCG
CCATTCTCGCGATCCTGTTCGGAATCGTCTCGGCGCGCTGGATCCTGCGCCAACCCACCG
GCAATGAACGCATGATCGCGATCGCCACGGCGATCCAGGAAGGTGCGCGTGCCTATCTCA
ACCGCCAGTACCTGACCATCGGCGTGGCCGGTGTGGTGCTGTTCGTGCTGGTCGGTGTGT
TCCTCAGCTGGTACACCGCGATCGGCTTCGCGGTCGGCGCGGTACTGTCCGGCGCGGCCG
GCTACATCGGCATGAACGTGTCGGTACGCGCCAACGTGCGCACCGCCGAAGCTGCACGCC
ACGGCATCAGCGCCGCAATGGACGTCGCCTTCCGCGGCGGCGCCATCACCGGCATGCTGG
TGGTCGGCCTCGGCCTGCTGGGTGTGGCCGGCTACTACGCGCTGCTGCTGCGCATGGGCC
TGCCGATGGAACAGGCGCTGCATGCGCTGGTCGGCCTGGCCTTCGGCTCGTCGCTGATCT
CGATCTTCGCGCGGCTGGGCGGTGGCATCTTCACCAAGGGTGCCGACGTCGGCGCCGATC
TGGTCGGCAAGGTGGAAGCCGGCATTCCCGAGGACGACCCGCGCAATCCGGCGGTGATCG
CCGACAACGTGGGTGACAACGTGGGCGATTGCGCCGGCATGGCCGCCGATCTGTTCGAGA
CCTATGCGGTGACCGTGATCGCCACCATGCTGCTGGGCAGCCTGATGCTGGCCGAGGCAG
GCGCCAACGCCGTGCTGTATCCGCTGGTGCTGGGCGGCGTGTCGATCATCGCCTCGATCA
TCGGCGCGCTGTTCGTCAAAGTGAAGCCTGGCGGCTCGATCATGGGCGCGCTGTACAAGG
GCGTGATCGTCTCCGGCGTGCTGGCCGCCATCGCCTTCTACCCGATCACTACCGGCCTGA
TGGGTGACAACGTGCACGGGCCGATGGCCCTGTACGGTTGCGCGTTGATCGGCCTGGTCC
TGACCGGGCTGATCGTGTGGATCACCGAGTACTACACCGGCACTCAGTACAAGCCGGTGC
AGCACGTGGCGCAGGCCTCGACCACCGGCCATGGCACCAACATCATCGCCGGCCTCGGCA
TCTCGATGAAGTCCACCGCGCTGCCGGTGGTGGCCGTGTGTGCGGCGATCTGGGGCGCGT
TCGCGCTGGGCGGGCTGTACGGCATCGCCATCGCCGCCACCGCGATGCTGTCGATGGCCG
GCATGATCGTCGCTCTCGATGCCTACGGGCCGATCACCGACAACGCCGGTGGGATTGCCG
AGATGGCCGAGCTGCCCTCGGAGATCCGCGACATCACCGATCCACTGGATGCGGTGGGCA
ACACCACCAAGGCGGTGACCAAGGGCTATGCGATCGGTTCGGCCGCACTGGCCGCATTGG
TGCTGTTCGCGGACTACACGCACAACCTGCAGGCTGCACATCCGGGGCAGGAATTCCGCT
TCGACCTCAGCGACCACACGGTGATCATCGGCCTGCTGATCGGCGGCCTGATTCCCTACC
TGTTCGGTGCGATGGCGATGGAAGCGGTCGGCCGCGCGGCGGGTGCGGTGGTGGAGGAAG
TACGTCGCCAGTTCCGCGAGATCCCCGGCATCATGCAGGGCACCGGCAAGCCGCAGTACG
ACAAGGCGGTGGACATGCTGACCCGCTCGGCGATCCGCGAAATGATCGTGCCCTCGCTGC
TGCCGGTGGCGGTGCCGGTGGTGGTCGGCCTGCTGCTGGGGCCACGCGCACTGGGTGGCC
TGCTGATCGGCACGATCGTGACCGGCCTGTTCGTGGCCATTTCGATGACCACCGGCGGTG
GCGCCTGGGACAACGCCAAGAAGTACATCGAAGATGGCCACTTCGGCGGCAAGGGCAGCG
AGGCGCACAAGGCTGCGGTGACCGGCGATACCGTCGGTGACCCGTACAAGGACACGGCCG
GCCCGGCGATCAATCCGCTGATCAAGATCATCAACATCGTGGCGCTGCTGCTGGTGCCGT
TGCTGTAGATCCACGCCATGCGTGGATGACGGCCTCGATGGGGTCAGAGCCCTTTCCCAG
GAAAGGGATCCGACCCCACCGTCAATCACCGCCCGCGCAGGAAAAACGACACCGGCACCA
TCACGTCCACCGGGTCGCCGGCCACTTCGGCCGGCGGCGCCGGTACCGGGCTGGCGCGCT
GCACGGTGTCCAGCGTCTCCTGGTCAAGCAGCGCGAAGCCACTGCTGCGGCCCAGCTTCA
ACCCCGAGACCGCGCCATCGCGTGCCACGGCAAAGCGCACGTAGACCACGCCCTGCTGGC
GCAGCCGCTCGGCCTGGCGCGGATAGCGGCGATGCTTCTGCAGGTGCCCCAGCAGGCGAC
CTTCCCAGCTTGCCTCGGCGCGACTGCGCTCACCCGCCGTGGTCTGCGGTGCGGTGTAGC
GCGCGGCGGCGTCAGCGGCCACCTGCGGCGGTGCGCTGGTCTGCGCGACATTGGCGTCGG
CGACATCCGGCGAGGGCGTCGGCTCTGGTGTACGCGGCGGTGGCAGGTCACCCTGCGGCT
GCACCGGCGCCTCCGGTTGCTCGCGCAGGGCCGGCTTCGGCGCCCGCCGCTGCTGTTGCT
GCTGCAGTGGACCGGTGGCGACCTCGCGCGGCGGCACCGGCGGTGCCTGCGCCATCGGTG
CCAGTTCCAGCATCAGCGCGGCGGGCGGCGCCGTCGCAGCCAGTACCGGTGCGCGCGTCG
CCCACCAGCAGGCCGCGCCGATCAGCAGCGCGTGCACCAGCAGCACGATCGCCAGGCTGG
TCGCCCAGCGCCGCAATCCGCTCATCGCGCGCCCTGCTCAACGCCGACCAGCGCCACCTT
CAGGTAACCGGCCGCACGCAGCGCGTCCAGCGTCGCCATCAGTTCACCGTAAGGCACGCG
GGTATCGGCACGCAGGAAGATGCGCTGCGCGGTGTCGCCGTGGGTGGCCGCCTGCAATGC
AGCGGCCAGCCCGTCACGCGCCACCGCCTGCTCGCCCACGCGCAGCGACAGATCGGCCTG
CACGGTCACATACACCGGCGCCTGTTCGGGCGGCGTGGCACTGGCGCTGCTGGCCGGCAG
CTGCACCGGCACTGATACGGTGGCCAGCGGTGCGGCTACCATGAAGATGATCAGCAGCAC
CAGCATTACGTCGATGAAGGGCGTGACGTTGATCTCGTGTGCTTCTTCCGGTGCGTCGTC
GCGGTCGGACGCGGTCCTGATCGCCATCGTCGCGCCTCAGTGCACCGCGCGCAGCGGTGC
CGCTGCGGTACGCGGCACGGCACGATCAAGATCGCGCGAGACCAGCTGCTGCACGGCCGC
CGACAGATCGCCGAGCAGGCCCCGCAGGCCGGCCAGCACGCGGCTGAAATGGTTGTAGAC
CAGTACCGCGGGAATCGCCGCGACCAGGCCGAGTGCGGTCGCCAGCAGGGCCTCGGCGAT
GCCGGGCGCAACCACCGCCAGGTTGGTGGTGTTGCTGTGTGCGATGCCGATGAAACTGTT
CATGATGCCCCACACCGTGCCGAACAGGCCGACGAAGGGCGCCACCGCGCCGATGCTGGC
GAGCACACCGATGCCGCGCCGCTGCACGCGCGCGGTCTCCAGCTCGATGCGGTCCAGGCG
CGAGGCGATGCGCTCCTTGATGCCGTCGCGACTATCCAGATCCTGCGACAGACGCAGTTC
GATGCGGGCGGCGTCCAGCATCGCCAGCGCGATGCCCTGCTGCAGACTTGCCTCTTCGCT
CTGCGGCGGCAGCTGTGCGGACTGCAGCAACAGCGCGCGCGCCGCGCGCAGCTGCCGGGC
CTGGCGGGCCAGCTCCCAGCCCTTGGCCAGCAGCACGGTCCAGGTGGCCAGCGACGCCAG
TGCCAGCGCGATCATCACGGCCTTCACCACCACGTCGGCGGCCAGGTACATGCCCCATGG
GGTCAATGCGGGGGCGGCCACGGGGGCCAGGTCAGCAGGCAGCATCGTCTCGGTTTCCAT
CAGCATCAGGGGTCGCTGCGCGACGACGGGCCGCGCGCGGATCATTGGCGTCGTCCACTT
CCACGACCGGATGGGACTCCAGCCGGGGGGCCGGTCGGCTCAGCACGTAGCCGGCGCTGA
CCGCGAAGAACAGGGCCACGCCCAACAGCAGGCGCCAGGACGGGTGCGCGCCCCAGCAGA
ACAGGGCAAAGCCCAGCGCCATGCCGGCACTGGCGAACACCTTGCCCTTGCGCGATACCG
CGCCCTGCTCGCGCCACAACCGCAGCGACGGGCCGTAGCGCGGATGCGCCAACAGGCGCT
GCTCGAACTTCGGCGAGCTGCGCGCGAAGCAGCCCACGGCCAGGATCAGGAAGATGGTGG
TCGGCATCACCGGCAGCAACGCGCCGATCACCCCGAGCCCGACCATCAGCCAGCCCAGCG
CGAACCAGAGCCAGCGCATCAGCGCTGCACCTGTGGGCGCGCGCCGTGCATCAGGCGAAT
TCCACTTCGACGTGGCCGTGCACGCTGCGGAACGCGGCGTCGGCCGCATCGATTACCTGC
TGCTCCTGCTCGGCACTCAGCGGTACCGCGTCCAGCGCCGCGGTGAACTCACGCCAGTGG
CGCGCCGCGCCATCCGGATGCGCGGCCAGGTGGCGGGCGCCAAAATCACGGTCCAGGCCG
AGCTTGGCAGCCATCTTGTACAGAATGGTGCCGCCCAGGTTGGAGCCTTCAGCCACGTAC
AGCCACCCCAACGCGGCGGGCAGTTCCAGATCGGACGGCAACGCCGCGATGTCAGCCCCC
GGCAGGGTCTGCTCCAGGTCCTGCAGGTCGCGCGCGACCTGGGTCAGGCGGCGGCGCTCG
CCCAGGTCCGGCAGCAGTGCGTCCAGCGCAGGGTTGGCATACAGCGCATCGATGCTGCGG
TGGAAGCGATACTGCACGCGCAGGAAACGGGCGAAATTGCTGCGGTCGGCGAAGATGTCG
CCGGCCATGATGCGCTTGTCCAGGGCACCGTGGCTGTCGCGGGTGGCGGCCTTGAGCCGC
AGGCTGCGGCTTTCTTCAGGGGCGATGTGTGCGTTCATGGGGGAATGCCAAGGGGGTCGT
CGTGCTGTAGACGTCTGCCACGGGGCTTTCCCCAAGGCCGTCTACACCGATAATGGGCCA
TCCCCTTGTCCATCCGGAACCGACGATGATCACCACCGAACCGCGCATGACCAACCTGTT
CCTGCAACTGGGCCTGGATGCCAGCGCAGAGGGCATCGCCCGCTTCATCCGCGAACACCA
GCTGGCCACCGATGTCGAAGTGGTCGAGGCGCCCTACTGGAACGATGCCCAACGCCAGTT
CCTGTCTGAATCGCTGCAGGCCGATGCGGCATGGAGCACGGTGGTGGATGAGCTGAACGA
GTCGCTGCACGAAGATGCGGTAAAGGCTTCGAGCGGGCTGTAAATAGACGCCGGGCATGG
CCCGGCGCTGTCGATTGCACGGCGGAAGCGGTGCGGACCAAGGTCCGCGCCCACCGAGGG
CGGTTGGGGCTCGCTGGGGTCAGAGCCCTTTCCGCAGGAAAGGGATCCGACCCCACCACT
CATCCGCGACCGATCAGTACTTCCAGGTCAACGCCAGTCGCGCGGTGCGGCCCGGGGCTG
GCATCACGCCCAGGGCCAGCGGGTCCAGGTAGTAGCGGTCGGTCAGGTTGTCCACGCCGG
CTTCCACCGACAGCTGGTCGTTGAAGCTCCAGCTGGCGAACAGATCCACCAGCGTGGTTG
GCCGGTACAGCTGCTGGATCGCCGACAGGCCCACGTTCCAGTCCTTGTCCAGCTTGCTGA
TCGGGCCGGCGTTGTGGACCACGCGGGTGCCGAAGGTCAGGCGCTCGTCGAACAGGCGCG
AGCCCAGGGTCAGGTTGACCATGTAGCGCGGTGGGTTCTGGGTATTGGTGTACGAGCCCT
CGAAGCCGCCGTCCACGCAGTCGGGCGTGTTGGCCAGCTCGCCGTTCCTGCGCTGCGCCC
CATAGGCACGGCGCTCGGCGGCGATATCCGGCGCGCAGGTCTTGGCCTTGAAGTAGTAGT
GCGCGGACAGATCGGCAAACACCTTGCCGCTGTCATAGCTGGACTGGAACTCCATGCCGG
AGACCCTGAACTGGTCGACGTTGCGGATCAGGCCCGCCGACAGCGTGCGGTAGTCACGGG
TGATCAGGTCGTCGATGCGGGTATCGAAGTACGCCAGCTTCAGCGCCAGGCGGTCGCCGG
CGGTGAACAGGTCATAGCGGAGGGTGCTGGCGCCGATTTCCCAGCTGCGCGCACGCTCCG
GCTTCAGCTCGCCCACCGGCTTGGCCGCGGTGAACAGGCCCAGCGTGGTCTCGAACAGGC
TCGGCAGCTTGGTGCCTTCGGCGTACTTCACGTAGACCATGGTGTCTTCGCTGAAGCGGT
AGGCCACGCTGGCGGTCGGCGAGAACGCGGTGTCACGACGGCGGATCGGCTGCGACCAGG
TCCAGCTGACCGGCACTTCCAGGTCCTGCGCCTTGCCGGCGTCGTAGAAGTTCCAGCCAC
CGATGTCGCGCACCGTGCCCTTCTTGTACGGTGAGGCCAGCAGCGATTCCCGGGTGAAGT
TGCCGTTGGCGTCCGGATACCAGTTCAGCAGCGCGATGCGCTTGGCCCGCCACGACGGCA
GCGCCGGGTTGCCATTGAGCAGTTCGGTGTAGCGGTACTGGCCCTGCACCTCGTAGGCAT
CGGGCGAGGCCAGGCGGTTGCGGTCGTGCACGCCCACGCGGTTCCAGCGGCCGCCGGCCA
GCAGTTCCCAGTGCTCATCGGGCTGCCACTTCAGCGAGGCCACGGCGCTGTATTCCTTGC
GCTCGGCGTTGCGCAGGAAACGGTTGTTGACCAGATCGTCGTGCATGACCGGGCCCGAGC
TGCCCGGTGCGATGTCTTCGTCACTGTAGGACAGGCCGTAGTCGAGGGTGAACGCACCGG
CGCGGGTATCGAACTTCGAGGTGTTGCTGGCATCCAGGCCGAAGCGCTTCTGCCGCAGCG
GATTGCGGTAGGCATCCTTGTAGCCGGGGTCGCCACTGAAGCTGGGCGCGTCGTACCACT
CGGTACGACGATCGAAATACCACGGGGTGATGCCGGTCAGGCTGTTGTACATCACGCTGT
CGGTGTCGGTGTACGCGGCATTGACGCGCAGGTCGACCAGCTCGCTGTCCGGGTTGAAGC
GATAGCGCAGGGTGTAGCTGTCCATGTCGACGTGGCCCGGATCCCATTGCGGAATGCGGT
CGCGATCGACGCGGATGATCTGCGAGGCCATGATCTCGCCGGCGGTGCCTTCGTAGCGGC
GGTAGCCCGCCTCCAGGGTCTGTGCATCGTCGATACGCCAGGTGCCCTTGAGCAGCGCCG
ACTTCGAGCGGGCCGAGGTATTGAAGACCTCGGTACGCGGCGGATTCAGCGGTGCCAGCG
TGCGCCGGGTCTGTGGGAAATCATCGTAGCCGTGCTTGCCGGAGAAGTAGTTGCCATTGT
CGCGGTAGGCGTAGGCGGCGACCAGATCGAAGCGATCCCAGTGTCCCGCAGCGGCCACGT
TGAAGAACTGACTGCCGGTGGCGCTGCGATCGTTGCGCGGCGCGGCACTGTAGGAAGGCA
GGTTGTTGGCGCTGTTGTTGGCCAGGCCGCCACGCACGCGCACGCCGAAGTCGCGCTCTT
CGCGCAGCACGTCGCCGATCTTCAGCGTCTCCATCTCGACCACGCCGCCGATGCCGCCAG
AGGCGTTGGCCTGCAGGCTCGGGCCCTTGGTGATGGTCAGGCTGGAGATCAGGTCCGGGT
CGAGGTAGGTACGCTGCGATTGACCGGCGTAGCCGCGGTAGGTATCGATGCTGGACTGGC
CACCGTCGATGATCACCGGCACGCGGCCCTGGCCCTGGATGCCGCGGATGTTGACGTCGA
AACCATTGCCGACGCGTGGGTCACCGGCAGTGACGCCGACCACGCCCTTGACGATGTCGC
CGTTGGACGTACCGCGGAAACGCTCCAGGTGCGTGCGGTTGAGCGTGGTGGTGGAACCGA
CGCTGCGATAGCTGTCGAGCAGGCGCGCCTCGTCGCTGGTCGCGCCACTGTCGACGCGGT
CGCCGGCCACGCTGAGCGTGTCGGTGACGATCACGCCGCTGTCGGCCTGCGCCGGCGTCG
CCGCTTCCAGCGCGACTGCATCTGCGCTGACCCGGCGCACCGCCAGGCCACTGCCCTGCA
GCAGCAGCTGCAGCGCCTCGTTGGCCGGAAGGCTGCCATTGACCGCACGCGAGCTCACCC
CATGGGCCAGGATGGCCGGATACACGACCTGCACGCCGGACTGGCGCATGTAGCTGCGCA
GCGCCTCGTCCAGGGGCTGCGCCGGAATGTCGAAGCGCTGTACGGCGGCGTGATCGCCAC
GGGCGTTCTGTGCCAGCACGGATGGCGTGGCACTGGCCAGGCCGGCAGCCAGCAATGCAA
TGCACAGGCGGGACGGGCGCGGCGCGCGGCCCGGACGGTGGGAGTCGAACATGGGGAACC
TGTCAGGTAATCGGTGCCGCAGGCGCGGCGTCATCCGCAACACAGGCGGACACGGCGACG
TACTGGCGGCGGCGGGTACGTTCGCGGGGTAAGACGGTTGGGTGCGCGGCAACCCCAAGG
GCGATTTGCGGTCGCGGTGGGTGCCGACCGTTGGCCGGCTGGTTGCAGCGGTGGGGGCCG
ACCGTTGGTCGGCACAGGGGCGATCATCCACGCATGGCGTGGATCTACTGATGGATGATG
GCGACGCCGAGCGGCAGGCGGGTGACCTGCAGACCTGCTGTTGCCGCCAGTGCATCCAGC
GCCTGTTCCGGGCGGTCGATGCGCAACGCCGCGCTCACCGCCGGCAAGCGCGACAGATCA
CCGTGCACGAACGTCGGGCCGGCACGATAGCGCCCCACCCATTGCACGGCGTCGGCGACG
CTGGCCTGCTCCAGCAGCAGCTCGCCCTGGCGCCATGCACCCACGCTGTCGGCCGCCACA
TCCTGCAGGCGCGTCACGCCGCTGCGCTCGCCATAGACAGCGCGCTGGCCCGCCTGCAGG
TAGGTCCAGCCACCGTCGGCCGGGCTGGCCACACGCACCCTGCCTTGCCCGACCTGGGTT
TCCACCCGGTCATCGCCACGCGCGACGGTGAACGCGGTGGAGATGTCCTCGACCACGCCA
TTGCCGGCACGCACGCTGAAACGCCGCTGCGCATCCGGGCTGACCTCGAACCAGACGCGC
CCGCGCAGCAGCTCGACCTCGCGTGCGTGCGCATCGAAGCGCACGGCGATCGCGCTGTCC
GCATCCAGCACTGCGCGGCTGCCATCGGGCAGCGTTACGTTCTGCACGACGTGCGTGCTG
CGATGGTCGGCCTGCAGCCGCAACCAGGCCTCCGGCCATGCCACCAGCATCGCCAGCACA
GCTGCAGCGGCCATCGCCCAGCGCATTCGATGCGGGCGGCGGCGTTCGGCGGGCCGGGCC
TGCGGGCGTGGCCCGACACTGCGCCACAGCGTGCGCTCGTGCTCGAAGGCCCTGCGGTGC
CCCGGCTCTGCCAACCAGCGCTCGAACTCGTGCATGCGCCCCTCGCCGATGTCACCCGAG
GCCAGCCACGCAATCCAGCCCCGGGCCTGTTCGGCCAGGGCATCGTCATTGGCGGCGGGC
AGCGTGTTCGGCGGGCTCATCGGCTGGCGGACAGGCGCATTCAAGCGCGGGCGGGGAACT
AGACCGCATCTGCGGTCCAGTGATCAAGACGTTTCAGCGAGGGCCAGCCCCAAGCCGGGG
CGATCATCGGCCGCTGCGCGCCCAGGCCAGGCGTTGCAACGCGGTGCGCACATGGTTCTC
GACGGTGGTCACCGACACCCCGAGGCGGCGGGCGATCTCGGCCTGGGTCAGGCCCTGCAG
GCGGTTGAGCCGGAAGATGGTGCGGGTCGGCTCCGGCAGGTGTCCGGCCGCATCCAGCAC
ACGCTGCAGCTCGTCCTGGGCCATGGCCTGTTCCTCGGTCGAGATGACCTCGTCCGCTCC
CCACAGGTAGTGGTCGGCCAGCAGGCGGTTGCGCCGGGTCGATTCGCGGCCGTGGTCGGT
GGCCAGGTTGGCGGCCAGCCGGTACAGGTAGGCACGCGGATTGTCGATGGCCTGGCTGTC
ATCGACACCACGCGCCTTGAACCACACCGCCTGGATCACGTCCTCGGCGCCGTTGTCGCC
CCCCAGGATGCGTTGCACCCGGCGCAGCAGCGCAGGCCGCTCGCGGATCAGCAGTTCGGT
GAGGGAGGCGGCATTGGAGGACATGCGCGGAACCGGGACGACAGACGGAAGGCGCCGCGC
ATGCTACTCCGTTAATGAGAATCAGTCACGTTCGCATCAATGAATGCACCCGGTCAGCCC
GTCATAGACGCTCTGCGAGGTCCCCGGCAACGGGTCATGCAGTGGATTGCGGGCGGCGAG
CGCGGCATGGAAGGCCTCCACCGGTGTGCCAGGCACCAGCGGCAGGCGGCACAGCCAGGT
CGGTTGCCGGGCGACGATCGCACCGTCATGCCGCGACACAGCCAGGTCACTGGCGGCAAA
TGCCCACAGGCACTCATGCACCGTGCCGCGTACCGCGTCCACCGAGCAGCGCAGGCGCAG
GGCGCGGATATCGCTGTACTCGCCTTCGCAGAAGGTATCGCCGCAGATCGCGTCGAACCC
GTACTGCAGACGTCCTTCCAAGGCAAAGAAGCGGTCCCAGTTGGCTTCCTGCCGCGGGTA
GTCGATCAGGTCGACGTAAGGAGAGGCCTGGGCCAACGGCGCAACCAGCAGCATGCAGAA
CAGGGCGAACGGCAGGGCAGACACTTTCATCGGCGGACTCCTTGGCAAGGTCGATCCAGC
CTGCGCCCCCGCACCGGCCGGCCCTATCAGCCAACCCCGGCCTGCCGCGTGGGTCCCTGC
CCCACGCAGCGGTCAGCCCCTCCCTCTGCACAGCGCCCGGCAAAGGCATAAAATGGGGGG
CTATCCGTCTATATCCCCCACCTGGAGCACGACCATGGGTCTGGAACTCGTCTCGCCCGG
CAAGAACCCGCCGGAAGAAATCAACGTCATCATCGAGATCCCGAAGGACTCGGAGCCGGT
GAAGTACGAAGTGGACAAGGAAACCGGCGCGATCTTCGTCGACCGCATCCTGTCCACCCC
GATGCGTTACCCCTGCAACTACGGCTACGTGCCGAGCACCCTGTGCGGCGACGGCGATCC
GGCCGACGTGCTGGTGGTGCTGCCGCTGCCGCTGGTGCCGGGCTCGGTCGTGCGCTGCCG
TCCGGTCGGCGTGCTGAAGATGAGCGATGAGGCGGGCAGCGACGAGAAGATCCTGGCCGT
GCCGGTCTCGAAGATCTTCAGTGGCTACGCCCACGTTGAAGACATCGCCCAGGTTTCGAG
CCACTGGCTGGAGCGCATCGGTCACTTCTTCGAGCACTACAAGGACCTGGAGAAGGGCAA
GTGGGTCAAGCTGGACGGTTGGGGCGGCGCCGCTGAGGCCAAGCAGATCCTGATCGAGGC
GCACCAGCGCCACCTCGACAGCAAGGCCTGAGCCTGAACCGGATCGCTCCGGCGGTACCC
TGCCGGAGCGATGCGGGTCACGTTTCATGATGACGGCACATCACTCTTGCTGCCGTATTA
```
