## Supplementary Table S1 and Table S2 for "*Stenotrophomonas muris* - First discovered as an urgent human pathogen with strong virulence associated with bloodstream infections": WGS-data-S1.txt (part 5 of 6)

```
GGTAAATTGCGTCACTTCACACGTCATCGACATCCATCGTCGAGACAGCCAGGGGAATGT
GTCGTGCGTATTCTGCTTGTTGGGGATGCAGCCAGCCTGCCGGCTGAGCTGACCGAATTC
ATTGCCGATCTTGGGGAAGACTGGCAGCCGCTGACCGCCACCGATGGCCAGACCGCGATG
ACCGCGGTTGCCACCCAGGGCGTGGACGCGGTGATTGTCTGCCCGCAGCTGCCGGACCTC
AATGCCACCACGCTGCTCGGCCAGATCAGGACCCTGCGTCCGGAAACCATCCGCATCGCG
CTGGTGGACGCACAGCATGGCAACCGGCCGCCGCCGGCACGCCTGATCGGTGTCGCTCAC
CGTTTCCTGCCGTTGCCACTGGCACCGGAAGTACTGCTGGAAGCGCTGACCAGCCTGGAA
GAGCTGCGCGAAGTGCTGGACAGCCCGCGCCTGCGCGATGCCATCGGCCGCATCGAGAAA
CTGCCGTCGCCGCCGCACCTGTACCTGAGCCTGACCCAGGCGCTGGAGCATGATGACGAC
GCCGACAGCGCCGACGTGGCCAAGCTGGTGGCCGCCGATCCGGCCATCGCCGCCAAGGTG
CTGCAGTTGTCGAACTCGGCGTTCTTCAGCCAGGGCCGCACCATTGCCGACCTGCGTACT
GCAGTCACCCGGCTGGGCCTGGCCACGCTGCGTGACCTGGTGCTGGCCAGTGAAGTGTTC
TCGGCGCCGACGCTGTCGACTGCCGAACGCAACTCGCTGCAGCAGCGCGCCCTGCTCGCC
TCGCGCCTGGCCGCACGCCTGCTGCCCGAATCCAGTGCCGAACTGGGCGCAACCGCGGCA
CTGCTGGCCGACATCGGCCTGCTGCTGCCCGGCGTACGCAACGAGCGCACCGAGCCGTCG
CTGGCCGGTGATACCCGCCCAGGCCATGCCGAAGCCGGTGCCTATCTGCTGGGGCTGTGG
GGCCTGCCGATGCCGATCATCGAAGCGGTGGCATTCCACCTGCAGCCGCAGCGCGCCAAC
ACCCGCAGCTTCTGGGTGACCGGTGCGGTGCACGTGGCCCTGGCGCTGGTCAACGGCGAC
CCGGTGGATGAGGACTATCTGCAGCGCGCGGGCGTGCTCAACAAACTGCCGCAGTGGCGT
GAACATGCCAACAGCCTGATGGGGCTTACGCCGAGCGAAGCCTGAGTTCCACCGGCAATC
CACACGATGAAGGCGCGTCCGCAGGGACGCGCCTTCGTTGCGTCAGGGCTGCGCGCAGTG
GTCGTACACGCAGCGCTCGAACAGGAACTGGCAGTACGCCGCATCCTCACCGGCCTTGAT
GCAGTTGCTGCGCACCTCCGCGCAATAACGGCCATTGGCACACACCAGCGGACCGGCCGA
CACACTGCCGGCCAGGCTCAGGACGGCGAGAACTGCAGCAGCAAACATACGTGGCATCGC
GTTGTTCATTTCACGCTCTCCCTGGTCCGGAATGGACCTCTGCGAACCTACCAGCGGTCC
AGTTGCGACAAGCGTGACCTTTGTCGCTGAACTGCCCGATTCAGAATTTCCCGACCCGGC
TCTGCCAAACGCAAAGAGGGCGGGCCTTGCGGCCCGCCCTCCTCGTCTTGCCTTCAGGCT
TCGATGGATCAGAAGCGCTGGTTGTACTGGATGAACAGGAAGCGGTCGTAATCCAGCATC
GGGTCCAGCTGCACGGCACTGGCGTTGGTCACCGCGTAGGTGATCGGCGGGGTCTTGCCG
AACACGTTGCGGGCACCGACGGTCACGCTGCCGTTCCACGGGGCCTGCCAGGTGGCCGAG
ATGTCGTGATAGACGATCGCGCCCTTCTTGTTGGCACCCAGGCCACCGCTCCAGCCACCG
TTCTCGGTGTAGTAATCCGGCTGGTTGCACTCCAGGCCATTTTCCTGGTCGTAGCAGAAG
TCGCGGAAGCCGCCGTAGTAACGCATGGTCCAGGTGGCCGACAGGTCGCCCTTGGTCCAG
GTGCTGGCCAGGGTGCCGCGGACACGCGGGTAGTTCCAGTAGCCTGCGTAGTCATCCCAT
GCAGCACCCTTGGTGGCCTGCTGACGGAAGCTGGTCAGGTAGTTGGTGTCCAGGTTGAAC
GACAGGGTACCGAAGCTGTATTCCGGCATGCGGTAGCGGACGCCGAAGTTGTAGCCTTCG
GTTTCCAGCGACCCCAGGTTCGCGTTGCCGCGGCTCAGGCCGGTGACCTGCTGGCCGTTG
GCGACGTCGCCACGGCTGTACTGGTCACAGAAGGCCTGCACACCGTTCTGGTAGCACTGG
TTCAGCACGTAGTTCGCCGACAGCGCGGTGATCACGTTGTCGACAGTGATCTTGTACCAG
TCCAGCGAGACGTTCAGGCCGCTGACGAAGCTCGGGCTCCAGACCAGGCCCGCGGTGCGG
GTCTTGCTGGTTTCCGGCTGCAGCTTGTCGTTGCCCACACCCGAGTTGAACGGGTTGTTA
CCCTGGGTGTCACGGGCACTGATCGGACGACCGGCAGCGTCGGTCTGACGGAAGTCGGAC
GCCAGGCCTTCAGCACCGCAACGGGCTGCAACGGCCGGGTTGCTGCGCTGGCCGAACACG
GCATCACACGGATCGGTGAACTTGTCGAAGGTCTGCGAACCACCACCGAACGTGTCGTCC
AGGGTCGGGGCACGGAAGCCCTCGCCGTAGGTCGCACGCACCAGCAGGTCGTCGATCGGC
TTCCAGGTCACGCTGAACTTGCTGTTGACCGTGTTGCCGAACTTGTCGTAGTCCGAGTAG
CGGCTGGCGATATCCAGCGACAGCTCCTTGGCACCCGGCAGGTCACGCAGCAGCGGCACC
ATCAGTTCCAGGTAGAACTCGTTGGTCTTGTACTTGCCTTCGGTCGGCTGCGCGGCCAGC
TCGGTGGTGTAACCCGAGGAGGACAGTGCGTCCGGGTGATCGTAGCCCGACACTTCGCGA
TGCTCGTAACCGGCAGCGAAGGCGAACTCGCCCGCATCGCCCGGCATGTCGAACAGCGAA
CCGGTGATGTTGGCGAAGTACTGCTTGCTCTTGCTCTGGCCGGTCGAGTTCAGCAGGGTG
TTGATGTACTTCAGCGCATCCGGGGTCGCGGCGCTGGCGCCGCCCAGCAGGTCGAACGGG
ACGCAGCTGCCCGGGCTGGTGCCCAGCGCGATCGGGTTGGCAGCGGTGCCGCACTGGGCG
ACGCCGTTGGCGTTGATGAACGACGGGCCGAGGGCGTTCTTCAGGGCCAGCAGGTTGATG
TTGCCCGAGCTGGTCTGGGTCACGTCGAACTGGTTGTAGTTGATGCCCACATCCCAGTCG
AACGGACGGTTGTTGAAGTCGAAGTTGCCTTCCAGGGCCGCGTCGAAGTGCAGCGACTTG
ACGTTGTTCTGGGTGATGCGCGGCAGTTCGAAGATACGACGGCCCCAGCCACCGATGTCA
ACGCCGGCGCCCGGGTTGGCCCAGTTGCCCAGCGGGTTGTAGATGCTGTCCTTGCTGATC
GCCACCGGGAACTGCGGCTGCGAGGTGCCGGTCAGCGGGTAGCCGGCGATCTGGCGCTTG
GAATCGCGCTCGGAGTACATCGCCGTCGACTTCAGGCGCAGGTTGTCGTTGATGTCGTAG
CTGGCCGAGGTGAACATGGTCTTCGACTCAGCGCCCTGGTTCAGCATCATCTGCTGCGAG
GCGTTGTAGTAGTCGTCCAGACCAATCAGGTGGTAGTTGTTGAAGTTGTTCGACGGCTGG
CCAACGCCGACCGGGGTGTCCCAGGAACCGGTGTGGTTGACCACCCAGGTGTTCGGGACC
CACTTGCCAGCCTTGTTGTATTCGCCAGCACCGGCGGTGCCTTCGGCACGCGGATCGGTG
AAACGACCCCACGGGCCAGCCGGGCTCAGACCGTCTTCCTTGTGGCCCTGGCCATAGGAG
TACTTGGTCAGGCCACGATCCTTGGCCCACACCGGATCTTCCTTGATGTAGTTCGCGCCG
AACACGATCGAGGAGCGCTCGCCGCTGGCACCCAGGGTCAGGCTGTACTGGGTCTTGGAA
CCGTCGCCGTGGCTGTTCTGGCCATAGTAGGCACTGGCCTCGGCGCCGTCGAAGTTCTTG
CGCAGGATGATGTTGACCACGCCGGAGATGGCGTCGGAACCGTAGATCGCCGAGGCGCCG
TCCTTCAGGACTTCAATACGCTCGATCAGCGAGGTCGGGATGGTCGACATGTCGGTGAAG
CCGGCCAGGCTGGTGCTCCAGCGCTTGCCGTTGACCAGCACCAGCGTGCGCTGCTCACCC
AGGTTGTACAGGCTGACGTACTGGCCGCCCTGTTCCGGGTTGGACGCCAGCACGGCCGCC
TTGCTGAAGGTCTGGGTGCCCGCCACGGACAGGTTCTGCAGCAGGTCGCCGACGCTGACC
AGGCCCGAACGCTGGATGTCCTCATGGCTTACGGTGAGGACCGGCTGGGAGGTTTCCACA
TCCACCGAGCGGATGCGGGAGCCGGTGACTTCCAGGCGATCAAGGGTGGTCGGGGCACTG
GCTTCCTGTGCGGAAGCAAATGCCGGTGCCAGCGCCAGCGCGATGCCGGCGGGCAGCAGG
CCCAGCCGCACGGCAGGGGTGCGAACGTTCATCAATCTCTCCAAGGTACGTGTTAGTAGC
GTGTTAAAACGCTCCAGCACGTTACGATTGCGTTGCGATGCTGTATTTGCGCGACCCAAC
CGTAGACTTTGCAGAGTGTGGCGGGAGCAAGCCGCCGTTTTCCCTGAACCGGGAAGCAGA
CTGCCCGTAACGGGCGCGGAAGGCCCGCGCGAAGCTGCAGCAGTTGTCGAATCCGCTGGC
CGCGGCGACCTCGCCCACCATCATGTCGGTGTCGCGCAGCAGATCTGCGGCCCGCTCCAG
GCGCAACCGTGCCGAAAGCGACTGGGGGCTCTCTTCATACAGGCTCTGGAAGGTCTTGGA
GAGATACCAGCTGGAGAAGTTGGTCAGCTCGGCCAGTTCGCCGATCCGCACCACGCGGTG
GCTGTTGCCCTCCAGATAGAGACGGGCGCGCTGCATGCGGCCGAACACCTGGCGCTTGCG
GCTGCGTGAGCGACCGGGGCAGCGCTGTACGTTGTCGGCCAGGTCACGCTGCAGGCCGGC
CAGATGCAACAACAGCGGGCGCAGCGCCTGCGCTGGCAGGCCGCTGTCGAGCGCATCGCG
CCACAGGCGCAGGGCAACGCGGGCGTCGCCGCGGCTCATGCGACCACGACCGGCATACAG
GCCGCAGTCGGCCATCTCGGACAGCACCCGCATCGCCTCCGCAGTCAGGCTGAGGCCCAC
GCACAGTCCGTTACGGCCGGCCTGCACCAACGGGCGCGACTCCTTCTCGAAGGCAATCCA
CTCGCCATGGCGCAGGCGGAAACGCCCTTCCTTGGCTTCCACCCAGGAACTGCCCCGCAC
CTGCAGCCAGACAGTGAAGCTTGACCCTGCCGTCTGCAGGCTGCCGAGCCGGGCCACGCC
CATGCAGGTCGGCGCGAGATCGTCCAGCGCCTTGTCGAGGGAGACGGTTTGGCCACGATC
GGCCAGCGAGAGTTGACGCATGGGGCACCACGGGTTTGCCTGATACAGGCTTCCGTTTTG
CCTAATCAGGCGTCAGCCCGTCAGGAAAATCCGCCGAGATCGCCACGAATTCGCGGCGAG
AACTCCACGAAAAAATCACGAAGAGATATTTTTCTTCAGGATCAATGACTTGAGAAAGGC
CGGGAACAGTGCCGGCGTCGACTGGGGCAGCTGCATGACGCCGATGTCGGCACCATCGCT
GACCGCCAGGGCGACGTACAGGTCCCGGCCATCGGCGCTGGCACTGATGCCGTTGCCCGC
GCTGAGCCGCTGCCGGTCCAGGCAGCGCTCGGGAGCTTCGGTCCCGGCCTGGATATGGAT
CAAGGTCGTACCGCATTCGGTCGAGTTGCCGAGATACCCGATGCCACCGGTGCCCGCCAC
CGTCCAGGTGCGATAGCGCCATCGGCTGGGCCGGTCTTCACTGACCTGCTGCACGCTGGC
CGGGGACAGTGCCGCATCCACCGACCACAAGCCGCCGGACGCCAGGCGTGTGAACAGCAC
GCGGCCATCGCCGCGATCGAAACGCGCCTGGGAGACGCCGTCGATACTGGCCAGGCGGCG
CCAGGGGGTCACGCTGCGATCAAACAGGCTCAACCGGGTGCGTTGCTCCGCATCGCGCTC
GACTACCAGCAGCTGCTCCGGGGTTGCCCCGTACAGGGCCTGCAGCGGCTGATCCACCGG
AACCGGCAGCGGTTGCAGGTGCTCGTCGCGCGGGGCGATCTCGTAGACAACGGTACGCCC
ATGCTCGTCACGCCCGACCACCAGCAGCTGGCGGCTGTCGGCCGACCAGTCCGGCGCCTG
CCGCCCCTCCGGACGCAGGCCCTCGATCGGCCGCAGTGAGTCGGGCCGCTGCATGTCCGC
CCACCACAGCGCGAAACTGCCGGAACGATCGGAGGTGAAGACCAGCTGGCGACCGTCGGG
CGCCGCCATCGGCTGCCCGTCGCGCCCACTGGACGCGAACAGGCGCTCGGCGCTGCCGCC
GGCCATCGGCACCTTGAACACGCCGAACTGGGCACGGCGGTGAACGAAGGCCAGCACGTC
GCCGTGGCGCGACACCGCAGGCCATTGTGCGTCGTCGAGGCCGGCATCACGCAAGGTGCG
GCGCTCCACGTCCAGGTAGTACAACCGCACCTCGCTGTCCACGCGCCGGCCGAACACGAT
GCTGCGCCCATCGCCCAGCCAGGCCCAGCCACGCTGTTCGGCGGATTCGTTGGTCAACTG
CTCCAGCTCACCGCCTTCGGCCGGCATCCGCCACAGGTCGCCCATCTGTGGATTGCGCAC
GAACACCAGCCACTTGCCGTCGGGCGAGTAGCGGGGCGCGTAGTCAAAATCATCCTGATC
GACCGCGTAGTCCAACGCCCGCCACTGGCCGCTGGCCAGGTCGAGCACACGGATGCCGCG
ATGGGCATAGCGGCCCACCATGCTGCCAAAGACCAGGCCGCGGCCATCCGGTGTCCAGTC
GAAGCTGAGCAGCTCGGTTCCATCGCAACGGGTCGCCTGGCGCACGCCGCCGCCAGTGGC
GCTGGCGATCAGCACCTGGCAACCGCCGTCGGCTCCAAAGCGGGCAAAAGCGATCTCGCG
CCCGTCCGGTGACCAGCTCGGGAAACGGTCACTGGCCCCCTTCGGCGGCAGCGCCAGCTG
CCGGGCCGGCGCATTGCCCGAGGTCTGCACCTTGATCACACCACCTCCGGCGCCATCCTC
GCTGGCGCCTTCGTAGGCAACCTGGGAGCCGTCCGGCGAAAGTGTGGGATAGGTTTCAAA
ACCACTGGTAGCGGTGATCAGGCGATAGGGACGCTGCGGGCTGCCGATCACCCGCACGCC
GTTCTCGACCGCTGCATCCACCGGTGAACTCGGCTCCGGCCCGCGCCGCAGCAACAATGT
GGCCATGACCAGCAGCGCGGCCAGCATCATCACACCCAGCACCCACAACAACTGGCGGCG
CAGCTGGCGCCAGCCACGCCGGCGTGAAGGCGCTGCCGGCACGGCCAGCGCCGGAATCGT
GCCGGCACCGTCCGGCGACGGCATCACATCCGCAACGGCCACCGCGTCCACTTCCGCCAC
CGGCTCGACGTCGTCCAGCGCCTGCACCGGTACCAGCAGCCGATAGCCGCTCTTGGCGAT
GGTCTCGATGTAGGCCTGGCCATTGTCATCGTCGTTGGCGAACGCCTTGCGCAGCTGGGT
GACGGCCTGGGTCAGCACGTCATTGGTCGGCAACGTATCGGGCCAGACCTCGGCAAACAG
CTCTTCACGGGTGACCACGCGCCCAGGCTGCCGCATCAACACGCGAAGTACGCCCAGCGC
TTTCGGCGTCAGCCGCCGCGGACGGCGCGCGCCTTCAACCTCGACCTCACGCGAGGACAA
GGTAATGACACAGTCGCCGACCTGCACGCGGTCGGCGTCAATGGGCGTGAGTTCGCTGCT
GTTCATTTTCCGCTATACAGTAGGGACGGGACCTGGGCAGGGCTCACCAGCAATACCGTC
CCCACCGTCCCTGGACAGGGCCATCGAAAAGCCAGATTCCGCACAAAGCATCGGCGCATA
CCGCAAAAACAATAACGCCCCCGGATATTAGCCTAAGCCGGTTACCCCGCCTATGACGGG
GTCGACACTCAGGCTCTCTCTCGCCGACGCATTCACATAATCTGCATCACCATTCGCGCC
CTTATGGGCGCGAAATTTTTATCTGGCGTTCATTTTCACATGCGCCGAAGCATGGTCAAT
CCGACCAGACGCGACACCACAAGGCCGATATACATGACGCCTGCGAACTGTTCGAGCATC
ACCAAGGCCCGTGCCTGCGGGTGCAACGGCACGACGTCACTCAATCCAACTCCGGACAAC
AAGCTGAAGCTCAGATAAAGCAGCTCCATCCAGCTGCGCTCGGGGCCAGCCGTCGCGCCC
TGGAAACTGCCTGGATACCACTGTTGGCACACCGCGAATGCAAAGGCGAACCCCCAGGCC
AGCAGGGTGAAGGTTGCCCCGGCCGCGAACAGTTCGTCGCGTGTTACTCGATGGTCCTGC
AGCATGTAGGCGATCAATGCCCCGGCCGTGTAGAAGTACCGCAGGCTTTCCAGCAGCTGC
GCGGTGGTCAGCAGCGCACTGCGGTCCAGCAGGGCGCCAGCCAGCGAGAACACCACCGAT
GGAATGGCCAGCAGCAATGCCAGCCACGTGCCCAGCGGACTGCGCTGGACCACCCACAGC
GCCAGGCCGAGTACCGCCATGCCGAACATGCCAAGCGCCGCCCGGCCAGCGGCGGTGTCA
TCGAGGGCGGGATACAGCAGCACCGCGATCAACTGGGCGGCCAGGAGCCAGGCCGAAGGA
TGGCGGCGGGCGATGGCCAGCCAGCGGGTGGTCGTGGCAACGGGCATGGCGTCCTTTCCC
CTGGGCGATGCGCGGAGGATAGCCGGGCGCGGCGTGATGAACGGTAGTGCCGGCCATTGG
CCAGCACTCTCCCCGGTCCCGTGCACGACGGAATGCCGGCCGGCGGCCGGCACTACCCGT
TACCCGTCACCCCTGGCGGTAGACCTCGGCCCCGCCAGCACGGAACTCCTGCGACTTCTC
CTTCATGCCGGCCTCGGCGTAGTCGCGCACGTCCTGGGTGATCTTCATCGAACAGAAGTG
CGGTCCGCACATTGAGCAGAAGTGGGCCAGCTTGTGCGCGTCCTTCGGCAGCGTCTCGTC
GTGGAATTCCTTGGCCTTTTCCGGATCCAGGCCCAGGTGGAACTGGTCCTCCCAGCGGAA
CTCGAAGCGCGCCTTGCTCAGCGCGTTGTCGCGTACCTGTGCGCCCGGATGCCCCTTGGC
CAGGTCGGCCGCGTGCGCGGCGATGCGGTAAGCCATGATGCCGTCGCGCACGTCCTGCCG
GTTGGGCAGGCCCAGGTGCTCCTTCGGCGTCACGTAGCAGAGCATGGCCGTGCCAAACCA
GCCGATCATCGCCGCGCCGATCGCACTGGTGATGTGGTCGTAGCCCGGCGCGATGTCGGT
CGTCAGCGGGCCCAGCGTGTAGAACGGCGCTTCGCCGCATTCGCGCAGCTGCTTGTCCAT
GTTTTCCTTGATCAGCTGCATCGGCACGTGGCCGGGGCCTTCGATCATGGTCTGCACATC
GTGTTTCCAGGCGATCTTCGTCAGTTCACCCAGCGTTTCCAGTTCGCCGAACTGCGCCGC
GTCGTTGGCATCAGCGATGCAACCCGGGCGCAGGCCGTCGCCCAGCGAGAAGGTCACGTC
GTAGGCCTTCATGATTTCGCAGATGTCTTCGAAATGCGTGTAGAGGAAGTTCTCCTTGTG
GTGCGCCAGGCACCACTTGGCCATGATCGAGCCGCCGCGGCTGACGATGCCGGTAACACG
CTTGGCGGTAAGCGGCACGTAGCGCAGCAGCACGCCGGCGTGGATGGTGAAGTAGTCCAC
GCCCTGCTCGGCCTGCTCGATCAGGGTGTCGCGGAAGATCTCCCAGGTCAGTGCCTCGGC
GCGGCCGTCAACCTTCTCCAGGGCCTGGTAGATCGGCACGGTACCGATCGCAACCGGCGA
GTTGCGGATGATCCATTCGCGCGTCTCGTGGATATGCTTGCCGGTGGACAGGTCCATCAC
CGTGTCACCGCCCCAGCGGATCGCCCACACCAGCTTCTCCACTTCCTCGGCGATGCCGGA
AGACACCGCGCTGTTGCCGATGTTGGCGTTGATCTTGGTCAGGAAATTGCGGCCGATGAT
CATCGGCTCGCTTTCCGGGTGGTTGATGTTGTTGGGCAGCACCGCACGGCCACGGGCGAT
TTCGTCGCGCACGAACTCCGGGGTGATGACTTTCTGGATCGACGCACCGAAGGCCTCGCC
CGGGTGCTGCTGCAGCAGGCCGGCATCGCGGATCGCGTCCAGGCGCTGGTTCTCGCGGAT
GGCGACGAATTCCATTTCCGGCGTGATGATGCCGCGGCGCGCGTAATGCATCTGGGTGAC
GTTGGCACCGGCACGTGCACGGCGTGGCAGGCTGCGCGCGGGGAAACGCACCGCGTCAAG
CTTCGGGTCATGCTCGCGATCGCGACCGAACGAAGAACTCAGTCCTTCGAGCTGCTCGGT
ATCACCGCGCTCTTCCACCCAGCCGCGACGCAGTGCCGGCAAACCGGCGGACAGATCGAT
GCGCACCTCCGGGTCGGTGTACGGGCCCGACGTGTCGTAAACGGTCACCGGCGCATTCTC
TTCGCCGCCGAACAGCGTCGGCGTACGGGTCAGCGCGATCTCGCGCATCGGCACCTGCAG
ATCCGGGCGTGAACCGGGCACGTGGATCTTGCGCGAGCCGGGAATGGGCCGGGTCACGGA
TGCGGAGAGTTGCTGGGCCTGTTGCTGCAGGGCGGAGAGCTGTGCGTTCATCGGGCATCG
TCCAGGAAGGTCAGGGACGAAGCGGCGGCGCACGGCACCCGCGCACGGACGGTCCTTGGG
CGGAGTCCGGGCACGGCTGCATTGCAAAGCTTCCCTACGCCGGTATGAGCCGGATCAGGT
TCCAAGGGACTGTCTCAACCGTGGCCAGATGGCCCGGTACCCCCGCTTCTTGGTGCGCAT
TAGAGCATAGACCGCCCGCCTCCGGGACCAGATCGCCATTCGTTAACGGAACCATGACGT
CGCGTTCAGTAACGTGCACGCCATCGCGTTGCTGAGATCGATGCGTTCCCCGCCGCCTTC
GCGGCTCCTGCCCGGTCCGTGCTGCATGCCGCCGGCCCTTCGCTGCAAGCTCTGCTCGCT
CCCCTCAATCCCCCTTGATCGGAGAAGCTCCTTCATGGTGTTTCGCGTTTCCATCGCACT
GGTTCTGCTGCTGGTGCTGCTCGCCGGTATCGCCCCCGGCCCCTTCAACACCGTGGTCCA
GTCGATGCTGGCAGAAGTCATCCGCAGTGTCGGCTGGCTGTACCTGCTGGTGGTGTTCCT
GGCGCTGGTGTTCCTGATGTACCTGGCGTTCGGCCGCTTCGGCAACCTGCGCATCGGCGG
CGAGGACGCCGAACCCGAGTTCTCGCGTGCCAGCTGGATGTCGATGCTGTTCGCCGCCGG
CATGGGCATCGGCCTGGTGTTCTGGGGTGCGGCCGAGCCCATCTCGCATTTCAGCAAGCC
GCCGGAAGGCCTGGCGCCGCAAAGCCTGGATGCGGCGCGCGCATCGATGCGCTATGCGTT
CTTCCACTGGGGCCTGCACCCGTGGGCGATCTACGCACTGATCGGCCTGGCGATGGCCTG
GTTCCAGTTCAACCGCAATGGACGCGGCCTGGTCAGCGATATGCTGCAGCCGATCATCGG
CCGCCACCATCGCGGCTGGATCGGTCGGGTGGTCAACATCGCCGCCGTAGTTGCCACCGC
GATCGGTGTCGCCACCACGCTCGGCTTCGGCACCATCCAGATTGCTGCCGGTATCGAACG
CGTCTTCAGCGTGCAGGCTACCGTCGCCGTGCAGATGACCATCATTGCCGTCGCCTTCGT
GCTGTACATGGCCTCCACCGCCAGTGGCGTGGAGCGAGGTGTGAAGTGGCTGTCCAACTT
CAATCTGGCGTTGGCTGCCCTGCTGGCAGCCATCCTGCTGGTGCTGGGGCCGACCGGCTT
CATCTTCGATACGTTCACCACCACGCTGGGCTCCTACCTCAACCAGCTGGTGACGATGAG
CCTGCGCATGTCACCGTTCTCCGGCAGCACCTGGGTGGCGGACTGGACGATCTTCTACTG
GGCCTGGTGGATCTCGTGGGCACCGTTCGTGGGATCGTTCATCGCGCGCATCTCGCGCGG
CCGCAGCGTGCGCGAGTTCGTGATCGGCGTCGTGCTCGCACCGACGCTGCTGGGCTTCTT
CTGGTTCGCGGTGTTCGGCGGCACTGCGTTGTGGGCACAGATCTTCGGACACGCCGATCT
GGTGCAGGCGCTTGGCAATGGCTACGAGACGGTGTTGTTCACACTGTTCGACAGCATGCC
GCTACCGTTGTTGCTGTCGTGCATCGCGCTGGTGCTGCTGATGATCTTCTTCGTGACCTC
GGCCGATTCGGCGGTCCTGGTGCTGGCCAGCATGTCCACCGACGAGGCTGGCGACCCACC
GTTGAAGCGCAAGCTGGCCTGGGGCATTGCGGTGGCACTGATCGCAGCGGCGTTGCTGCT
GGCCGGAGGCCTGGACGCGCTGCAGGGCATGATCACGATCGCGGCATTGCCATTCGCGCT
GCTGATGGTGCTGGTGATGGTGTCGCTGTACCGGGTGCTGGACCAGGAGTACACGCGGGA
GCGGCGGCAGGCGCAGCGCCAGCGGCACATGATCGATGCGTGGATTGCACGCGAGATGGC
GGCACAGGAGGAGACGCAGGCCGAGGCAGCGCGCGCGCACGATCAGGATTGAGGGTTGTT
TTGCAGCCTGCGGCTGCACCGCTTTTTCAGGCAAGGGCCAAGGTCAAATTCAAAGGCGGC
TCTGGATTGCTGCTGGTTGGGTGGGGCGGTGTGGGTGGGCAGGACACGCCGTGAACCCAT
CCCTGAAGTGACCCCCGAGACTTGGACGGGGTCAGGCGGCCGATTGGGCCCGCTCCCGGT
ACTCTACCGGGCTCAGACCTTTCAGTTTCAGTTTGATGCGCTCCTGGTTGTAGT
>contig00025 len=64232 cov=33.2 corr=0 origname=NODE_25_length_64232_cov_33.155955_pilon sw=shovill-spades/1.0.4 date=20220914
GCCGACACGCTCTTGCTCCAGATGACATTCATGAAACCGGACAGCTGTCCGGGTGACGAA
AGTATTCCGGTGGCGTCGAGGCAATTCCCTGAAACCAGTTTCTAGAAATGAGATTTCGCT
CAAAACGCTCGGCGCCGAGCGTTTTTCCTCTATGGGGATGGCAGGCAAATCGTGCGGCGC
CGCACGATTTGGGGCGTGAGACAGGCGGCAATGACTGGCAAAAGTGCCACAGTGGCACTT
TTGGTGATCGGCACTGTATCGGCCAAATCATGCGAATTCGCATGATTTCTGTATTGTCCA
AATGTCGCGACGTCGCGACATTTCACGCGATTCAATGGGCCTTACGAAAACGGCCGACGT
CGGCCGTTTTGCCCTGGTGGACGGCCCCGCGCAACGTATGGCGGCGTTCGAAAAGCGACT
CTGAGTCGCTTTTGGCAGTTTGGCAGGCGGTGTGGCATAGCCCGGGCTGGGCAAGTGTCG
CCATGCGCGTCGGGTGCATCCAGTCGGCGCTCGTCGCGGCGACGGTCGCCGACAAAATCA
TCGCCGAACAGTACGCGAGCACTGTTGAATCAAAGGCTTACGTCGGGGCGCCCTACGCCG
ACGACAGCGGCAATCCGGCGACGGTCGCCACGATCAAGGACTGGTGTCATCTGATGACGA
GGCTCGAAAAGCGACACGATGTCGCTTTTGGGTGCTTAGCAGGCGGTGTGGTATAGCCCG
GGCTGGGCCAGCGGTGCAGTGACGCTGCTACGCCAAAACGGACATTGTGTCCGAAATGCG
TCGACGTCGACGCATTTCACTCAGGCAAATGCCGCGCCGGCGCGGCATTTGGATCGAGGG
TGAAGCTGGCTCAAATGTTGCGATGTCGCAACAATCGCCGCCGCTTGGCATGGATTGCCG
CTGGCGCAACGTCGTCGGATCTGCACTGGGTAGTCCCGCCACATCCCGGGTAGTCCGGCA
TCAATTATCCCGCCCGGCCCCCTTGGAATATCTCACCCCCGAACACCCATCACGCTGAAC
GTCTTCATGCGCACCCTGCTCCTGCTGCCCCTGGCCCTGCTCGCCGCCTGCTCCACCACG
CCCACCGAGCTGGATCCGATCTCGTATCAATGCCAGCAGCAGCTGGACGCGTACCGCGAA
CAGCCGGCGCTGCGCGATCCGAAGACTGGCCAGCGCCCGCCGCTGCCGGTGGCCCCGATC
AGCGACGCCTGCGACAAGGAACTCCAGCGCAAGGGCCTGGATCGCCCGCTGCGCTGACCG
GCGTATGATCGGCGCGCGGGCCTGCCCGCCGTTGAAGGTATCGACATGGATCGTTTTTCC
CGCCTGCCCCGCGCCGCGCTGCTGATCGCCAGCCTGCTGGCGACTGCACCGGCCTGGGCC
AACAGCACCGAATGCCGCGAGCGCTACCCGAGCGTGGCCGCGCAGGCGGCGATGCTGGAC
GTGGCCTGGACCACCGCCGAACGCCTGGACGCGCTGCCCGATGTGGACGTGGTGGTGGCC
GCGCGCGGTGGCCAGGACCTGAGCCGCTACGGCCTGCGCCACAGCCACCTGGCCTTCCTG
CTGCGCGAGGACGACGGCCGCTGGCGCGCGATGCACCTGCTCAACCGCTGCAAGACCGAC
AGCTCGCAGCTGTACCACGAAGGCCTGGGCAACTTCGTCGGCGAGAGCGGCGGGCATACC
GACCTGCGCATCGGCGTGCCGTCGGCGCCGCTGCGTGCTGCATTGAAGGCGATGCTCGTG
TCGCCGTCGATCCAGCCCAAGGCGCTGCACGAGACCAGGTACAACGTGGTCGCCTACCCG
TTCGCCACCGACTACCAGAACTCCAACCAGTGGGTACTGGAGGTGCTGGCGGCAGCGATG
GCACAGGCCGACGGTGCGCCGGCCATCGTCAAGCGCGAACAGGCGCAGCAGTGGTTGCGC
CAGCAGAAGTACCAGCCCAGCGTGCTGCATATCGGCCTGGGCAAGCGCGTGGGTGCGCGC
CTGTTCATTGCAAACGCCACCACCACCGACCACCCCGCCGGCGAACGCATTTCCGGCAAC
TATTCGGTGGTGACGGTGGAATCGGTATTCGACTTCCTGCACCAGCGCAGCCAGCTGCAA
CAGGAACTGGTGATCCCCCATGTGCCGGTGGCCGGTGCTGCTGCCGCCACGCCCTGAATC
CCGCGAGGAGAACGACATGCGTCCGCTGCCTGTTTCCCTGATGTCGATGGTGATCATTGC
CGGCCTGCTCGGCGCGAACACCGCCCATGCCGAACGCCGCATCATCATCCTGCAGGACCC
GGGTCCGCAGGGGCCGAGCCTGGAAATGTCCGCGCCCCTGGTTGCTTCCGCGCGCGCCGC
CGCTGCCAAGGAAGCCCGGGATGCCGGGCTGCCGCCCGGCCACGGCGCATCGGTGAAGCT
GCCGCAGATGCAGGTGAGCGCCATCGCCACCACCGTCGACGGCCGCCGCGAAGTACTGCT
GCGTGATGCCAACAACCCGCAGAACACCGCGTCGATGCAGTGGCCGAAGCGCCCCGGCGA
TCCCGCCGTGCAGTTCACCGTGGGCCAGACCGTGAACTTCGAGCCGACCGGCACCGACCA
GGGCTGGCAGGTGAAGGACAACCAGGGCCGCCCGCTGGAATACCTGCCCGAGGCCACCGG
CCCGCGCGACATCTTCGATACCCGGCGCTGAGCCGCCGCCCCCACGTTGACCAGGAGGTC
TCCATGTTCCGTTGCCTGCGCATTCCCGCGTCCGCCCTGCTGCTCTCGGTGCTGCTGGTG
CCCACTGTCCATGCTGGCGCCGCGCCGCAGTTGAACAGCAGCGAGGCCAGCGTGATCGTG
ACGTCGTTCGTGGTGCTGTCGTTGCCACTGGCGGCCTCGATGGGCTTGTCCGAACTGTCC
AAGGCGCCGTTCAAGGCCAGCGAACGCAACGGCCGGGCCACGCGCACCAAGGCAGTGCCG
CTGCCGCCGATGGAGGTGAAGAAGGTGGAGACCACGCCGGAGGGCGAGCGCCAGGTACAG
CTGCAGGTGCCGGACAAAGCCGATCAGACCGCCACCCTGCGCTGGCCGGCGCGCGTGCAT
CAAGACCAGGCTGCAGGCTTCGTGGTCGGCCAGCAGGTGCACTTCGACCCCACCGAAGCC
GGTGCCGGCTGGACCGTGAAAAGCGCGCAGGGCCAGGCACTGGCTTACGTGCCCACCGCC
TACGCCGCTGGCGATGTGATGAGCGAAGCGCTGTAAAGCTGAACGACCGGTTTTGGCTTT
GCCGCGGGCCGGGCGGATAATGGGCGATCGCCCTTTGTCCCCCTGGCTCGCCATGTCCGT
GCGTCCTGCCCCTCTTTTTGCCCCGCTGACCGCCCGCGCCCTGGTGCTGGCGGTACTGGC
GATGGGCGCGGTGGTGCTGCTGTCCAACGTACTGGTGCAGTACCCGATCAACGACTGGCT
GACCTGGGGTGCCTTCAGCTATCCGGTCGCGTTCCTGGTCAGCAACCTGATCAACCGCCG
CTTCGGCCCGGGCCCGGCGCGCCGCGTGGCGTGGATCGGCTTCCTGGTGGCGGTGGTGTT
GTCGGTGTGGGTGGCCACGCCGCGCATCGCCATTGCCTCGTGCTCGGCCTTCATCGTGGC
GCAGCTGCTGGACATCACCGTGTTCGACCGCCTGCGTCGTGGCAGCTGGTGGCGCGCACC
GATGGTGGCCACCACCTGCAGCGCGACGGTGGATACCACCATTTTCTGGTCGATCGCGTT
TGCCGGTTCCGCCCTGCCGTGGGTGAGCTGGGCAGCGGGCGACCTGGCGGTGAAGCTGGC
GATCGGCGTGTGCCTGCTGGCCCCGTTCCGCGCGTTGTTGTGGAAGATGGCGCCGCTGCG
GGCCACCAGCTGACCGCACATGCTTTGGTAGGTGCCGACCGTTGGTCGGCGCGCCCTGCA
GAACTCATCGCTGCCGACAGATTGTGCCGACCAACGGTCGGCACCTGCCAGGAGCGGGCA
TCGCAGGGCCATTGATTCGGTGGGTGCCGACCGTTGGTCGGCACGCCCTGCAGAACTCAT
TGCTGCCGACAGATTGTGCCGACCAACGGTCGGCACCTACCAGGAGCGGGCATCGCAGGG
CCATTGATTCGGTGGGTGCCGACCGTGGGTCGGCACGCCCTGCAGAACTCATCGCTGCCG
ACAGATTGTGCCGACCAACGGTCGGCACCTACCAGAAGCAGGCATCGCAGGGCCATTGAT
CCGGTGGGTGCCGACCGTGGGTCGGCACGCCCTGCAGAACTCATCGCTGCCGACAGATTG
TGCCGACCAACGGTCGGCACCTACCAGAAGCGGGCCATCTCAGGGCCATTGATCCGGTGG
GTGCCGACCAACGGTCCGCACCCACCCAAAGTGGTTGCAGCATTTGCCCCCGCTCAGGCG
AACGGCAGCTCCGCGGCTCTGCACGCTGCCGTAATCGCGGCACACGCCTCTTCAATCGCA
GGCGTGGTCGGCGCCAACCGCGGGCGCCGGTCCAGCGTGCAGGCCAGGCCTACGTCCAGC
AGCGTGGCATGTGCCCCATGCAGTGCATGCGCGGTGGCATCGGGAAGGAAACCGGCCACC
GCCAACGCATCGATCAACGACGGTGTATCGCGCGGCTGCAGCAGCACCGCATGCTGCGCA
CTGCGCGCCAGCACGCCGGTCTGCAGCAGGAACTCCAGGTCCACCACGCCGCCGGCACCC
TGCTTCAGGTCCAGTCGTGCGGCATCGCTGCGGTCCAGTTCGGTGCGCATGCGGCCGCGC
ATCTTCAGCACGTCCGCATACAGCACACCCGTGTCGCGCTCACGCCCAAGCGTTTGTGCA
CGCACCTGCTCGAAGTCGGCCAGCAAGCTCGCATCGCCGGCCACGCCGCGTGCGCGCACC
AGGGCTTGGTGTTCCCAGGTCCATGCGCGTTCGCGCTGGTATTCGGTGTAGCTGGCCAGC
GAAGACACCAGCGAACCCTTGCCACCGTCCGGGCGCAGGCGCACATCGATGTCGTACAGG
CGGCCGGCGGCGGTAACCGCGCCGAGCAGGGCCATCACTTTCTGCGCCAGGCGTGCATAC
CAGCGGCCCGGCTCCAGCGGGCGCGCGCCATCACTGGCATCCACGCCGGCCGGGTTGTCA
TGCAGGAATACCAGGTCCAGATCGGAACCGAAGCCCAGTTCAAGCCCACCCAGGCTGCCG
TAGCCGATGATCGCGAAACGTCCGCCGGGAATTCCGCCGTGTGCGGCATGCATGTCCGCT
TCGGCCATCGCCAGCACGGTGACCACCACCGCCTGCGCCAGCTCGGCCAGTTGCCGGGTG
CTGTCCACCGCGCCCTGGCGGCCATCCAGCGTGGCCATCGCCATGCGGAAGCTGAGCGCC
AGCCGCGTCTCGTTGAGCCAGCGCAGCGCGGATTCGGGATCCTCCACCGCCAACACCTGC
TGGCACTCGGCCAGCATGCCGGCGGCATCCGGCATCGGCCCGGACACGCGTACGTCCAGC
AGTTCGTCCAACAGCAGCGGATACGCCGCCAGGCGCTCGGCCAGCAGCGCGCTGCGCGCC
AGCACATCCACCAGCCGCGCCAGCGCACTGGGCTGCTCGTCCAGCAGCGCGAGATAGCTG
GTCCGTCGCAGCACCGCCTGCAGCAGGCCAAGCACACGCTTGAGCGCGGCGTCGGGTTGT
GGCGAGCGCGTGGCCGCATGCAGCAGTGCCGGCAGCACGCGATCCAGCCGCGCACGCGCC
GCATCGGACAAGGACTTCACGCCGGTGCCCTGGGCGAAATCGCGCAGCGACTGGTCAGCG
CCGTTGGCATCGAGGAACCCGGCTTCAGCCAGCAGTGGTGCGTTGCTGCCTTCGGGCAGG
CTGCGCCAGTAGTTGGCCAGCGCGTCGGGCGCGGCCTGGCCCTTGCGCGGCGCCAGCAGC
GCGGCGAATTCAGTACTGACCCGCTGCTGCTGTTCGGCCAACGCCGCGCGCAGCACGTCC
CAGTCCGCATAGCCGAGGCCGACGGCGATGCGCTCGCGGTCCAGCGCGTCGCTGGGCAGT
ACGTGGGTCTGCGCGTCGCGCAGCATCTGCAGGCGGTTCTCCAGCCGGCGCAGGAACAGG
TAAGCCTCGCGCAGTGCACTGCCATCCTCGGGCGCGATCTGTCCGGCGGCGACCAGTGCA
TCCAGCGCCACCAGCAGGCGACGCTCGCGCAGTGCCGGTTCACGGCCACCGCGGATCAGC
TGCAACGCCTGGCACAGGAATTCGATTTCGCGGATGCCACCGGCGCCACGCTTGATGTCC
TCGTGCAACTCGCGGCGCGCGACCTCGGCGGTGATCGCCGCCTTCATTTCGCGCAGGCCA
TCGAGCGCGGTGAAATCGAGGTAGCGGCGGTACACGAACGGGCGCAGGGTCTGCAGCCAC
GCTTCACCGGCGGCGATATCGCCGGCTACCGCGCGCGCCTTCAGCCACGCGTAGCGTTCC
CAGTCGCGGCCTTCGCGCTGGAAATACTGGTCCATCGCCGCGAACGACAGCGCGACGCGG
CCGGCGCTGCCGAATGGGCGCAGGCGCAGGTCGACACGGTGGCTGAAGCCATCGACGGTG
GTTTCGTCCAGCAGCTTGGCCAGGCGCTGGCCGAGGCGGGCGAAGTACTCTTCGGCGGCC
AGCGCGCGCGGGCCATCGGATTCGCCGCCGTGCGGATAGGCGTAGACCAGATCGATATCG
GAACTGAAGTTGAGCTCGCCGCCGCCCAGCTTGCCGAGGCCGAACACGACCAGCTGCTGC
GGCGTGCCTTGGTCATCGGCGATGACGCCATGGCGCTGGGCGAATTCCTGCTGCAGGGCC
TCCAGCGCCAGCCGCAGGCAGTCTTCGGCCAAGGTGGTGGCGCCGGCCAGGGTCTGCGCC
ACGTCGTCCAGCCCGGCAAGGTCGCGCCAGATCAGCCGTGTGGACATCGCCGCACGCCAG
CGCCGCAGCTGTGCCGGCCAGTCGCTGGGCTGCAGTGGGTCGAGCACCGGCGCCGGGATC
GGCGGGCAGCCGGGCGTGGCCAGCTGCGCCAGCAGCGCGGGTTGACGCACCAGGGTGTCC
AGCGCGAAGTCGCTGGCCACCGCCAGCCGGGTCAGCAACGGCAGCAGGTCGGCCGGGATG
GGCTCGGGCAGGACCTGGGCCAGGCGCGCCAGGGCGCGGTCGACAAGAGGCTGCAGGGAG
GCGGGCAGATCAGCGGGGGCGAGGGTCATGGGCTGATTGTATCGACCCGGTCGGGACGCA
ACGGACCCGGTAGTGCCGGCGGCTGGCCGGCAACCCCGGTAACCTTCGGCAGCATCATCG
GATCTGCCGGCCAGCGGCCGGCACTACCAAGTCAACGGATCTGCCGGTTAGCGGCCGGCA
TTACCAACAATGGAGGCCGCGTATTCATACTGGGCGACAGGCAATAAAAAAGCCCGCTTG
CAGCGAACTGCCAGCGGGCTCTGCTCCCTCCCCCACGTCGGGATGCAGGGCCATCGTGCG
GGCTGCGAAAGCACTTTGCACGCTGCACTGCAAAACAAAACCGACGGGTTTGGGTGAGCC
CCTGGGGAAAAGCCATTCCACGAAGGTAGAACCCCCCGTACGGATGAGGATGGCCGATAA
TCGGAATTCCCCCCAGCAACACGTGTCGTCATGTCTGTTGATCGCATCGCCAACGCGCGT
CTCCGTGACCGCGTGGTCTCCGCAGAGGCCGCAGCCGCGCTGATCCAGCCCGGTGAAACC
GTGGCCATGAGCGGCTTTACCGGCTCCGGGTATCCCAAGGCCGTTCCCGTCGAACTGGCC
CGCCGCATTGAAGCGGTGCATGCCCAGGGCAACCCTTTCCAGATCAAGCTGATGACCGGC
GCCTCCACCGCGCCGGAACTCGATGGCGCGCTGGCCAAGGCCGATGGCATCGCCATGCGC
ATGCCGTTCCAGAGCGACCCGGATGCGCGCAACCGCATCAACGAGGGCAAGCTGGATTAC
ATCGACATCCACCTCAGCCACGTTGCCCAGCACGTGTGGTTCGGCTTCTACGGCGAGATC
GATACCGCCGTGATCGAAGTCTCGGCCATCCGCGAGGATGGCTCGCTGGTGCCCTCCACC
TCGGTCGGCAACAACAAGACCTGGCTGGACCTGGCGAAGAAGGTGATCGTCGAGGTCAAC
GAATGGCAGCCGGCCGGCGTCGACGGCATGCATGACATCTACTACGGCACCGCGCTGCCG
CCGCACCGCAAACCGATTCCGCTGGTGAACGCCAACGACCGCATCGGCGACACCGCGCTG
CGCTGCGACCCGGACAAGATCGTGGCCGTGGTACGCACCAACGGCCCGGACCGCAACAGC
CCGTTCAGCCCGATCGATGCGACCAGCGAACAGATCGCCTCGCACCTGATCGAGTTCCTC
AAGCATGAGGTGAAGAAGGGCCGCCTGCCGCCGAACCTGCTGCCGCTGCAGTCGGGCGTG
GGCAACATTCCCAACGCGGTGCTGGCCGGCCTGGCCAAGAGCGGTTTCCGCGACCTGGCC
GCGTTCACCGAAGTGATCCAGGACGGCATGCTCGACCTGCTGCGCGACGGCGTGCTGAGC
TATGCCTCGTGCACGGGTTTCGCGCTGAGCCCGCAGGCCAACGAGACGTTCAAGGAGAAC
ATCGATTTCTACCGCGAGCGCATCATCATGCGCACGCAGGAAATCTCCAACCATCCGGAA
CTGGTGCGCCGCCTGGGCTGCATCGGCATGAACGGCATGATCGAGGTGGACATCTACGGC
AACGTCAATTCGACGCACGTGATGGGCACGCGGATCATGAACGGCATCGGCGGTTCCGGC
GACTTCGCCCGCAACGGTTTCCTGTCGGCGTTCCTGAGCCCGTCCACCGCGAAGAACGGC
ACCATTTCGGCGATCGTGCCGATGGCCAGCCATGTCGACCACACCGAGCACGACGTGTCG
GTGATCGTCACCGAACAGGGCCTGGCCGACCTGCGTGGCCTGACCCCGCGCAAGCGCGCG
CAGGTGCTGATCGACAACTGCGCGCATCCGGATTTCCGTCCGCAGCTGCAGGATTACTTC
GACCGCGCCAGCCGCGAGAGCTACGGCAAGCACACCCCGCACCTGCTGCCGGAAGCGCTG
TCGTGGCACCAGCGTTGGCTGGATACCGGAACGATGAAGGGCTGATTGCGTTGGGGGTCA
GAGCCCTTTTCTACCAAAAGGGGATCTGACCCCGATCATGCGCAACGTCGGGGTCGGATC
CCTTTCCACAGGAAAGGGCTCTGACCCCAGCTACGGAATCGGGTAGTGCCGGCCGCTGGC
CGGCTTCCCCAACAGCCGGCCAGCGGCCGGCTCTACCTTCACGCGATGCGCAGGCTCGCT
AGCGATTCGGCCTGCAGCCGCTCGTAGATCTCGAACTCGTCATTCACCGCCACGCCCAGC
GCCTGCTCAAAGGCCTCGCGGTTGGCATGTGCGGCATAGGCGCGCTGTTCTTCACCACCC
AGGTTCGACTGGAAGATGCCCGCGGCACTGACCGGCAGGAAATCCTCATAGACGATCGGG
TCGGCCGTGGCCAGGCCGGCGGCCACGAGCACTTCAGCCGGCAGATCCGCCACGCGCTCG
GGCGCGGCACGGCCGGCGTCGGTCAGCTGGTAGCGGTAATAGCCCAGTCCTTCCTGGCGC
AGCGTGTCATGGTCATCCGGGAAGCTGGCGAACACCGCCTGCAGGCGCTGGCCGTAGTCG
CCGCCGGTGCTGCCTTCGCCACCGGCATCGCGGGCCTGGGACAACAGCTGGTCGTACAGC
GCGCGGCCCTTCGGGGTAAGCGCAAGGCCGCGCTGTTCGATCTCGCCGAAGCGCGCGGTA
TGGGTGCCGGCATCGCCGCCTTCGCCGCCCGGGAAATGCACGGCCTCTTCCAGTGCCTTG
AAGCTGGTCTGGCGCAGCAGGATCGGGCAGGCGCGGCGCGGCGGGCCCTCGATCACCGCC
TTGGCCGCCATGCCGTGTTCGATCATCGCCGCCTGCGCAGCGTCGATGTCCAGCGTGCGC
GGTGTCAGGTGATTGATGTGCGGGCCACGGAAACTGACCACGTCGGCCACCAGGCGGTGC
GCGTTGTGCAGCGCGTGGTAGGTCGGCAGGTCGACCGTGGCATCGCCGTGCCAGCGGAAG
GTTTCCAGTGCTTCCTCGACGAAGCGCTCGGCATCGGCCTGCGCCAGGCCACCGTCACGC
TCGGCCTGGTCGATCAGCGCCAGCGCGCCGTCGGTGAAGATGCGGCGGCGCGCAAGGATT
TTCGCCGATTCGGCACGCAGCGCTTCGTCTTCGATCAGCTCCAGGCGCAGCAGCGAGGTG
AACACGCGGAACGGATTCTGCGCCAGCGCCGCGCCGGTGAGCGGGCGGAACGCGGTGGAA
TGCACCGGCACGCCCGCGACCGACAGGTCGTAGTAGCCGACCGGGTACATGCCCATCACG
GCGAACAGGCGGCGCAGCGTGGCCAGTTCCTGCACGGTGCCGACGCGGATCGCGCCGTGG
CGCTCTTCATCCAGGCGTGCGCGCTCGTCGTTGCGCTGCAGCTGCGCGGCCAGCGCCGGA
TCCTGCTCCAGCACCTGCGCGTTGATCCGCTCCACCAGTTCCACCAGCGTGCCGTACAGC
GGCACTTCGGTGCGGTACATGCGGGACATGGCCTGTGCGAACAGGCGGCGGATCACATCA
GGCGAAACCAAAGAGGCGCTCATCAGTCACTCGATTACGGGAACGGGGGAACAGCTCGGA
CCCGTATTGTCGCCGGAGCGCGCGGTGGCGGCGATATGCAGAGCAACATGAAACAAACCG
GTAGTGCCGGCCGCTGGCCGGCAATCTCCGGATGCCTGGAAGGGTGCAATTGCCGGCCAG
CGGCCGGCACTACCGCTTGAGCTGGCGCTTCAGGGTGGCATCCAGGGTGATCGGCCGGTC
CCAGTGCTGGTAGCTGGCCACGATGGCGTGGCGCACGGCACGGTAATGCAGGTTGTCCGG
CTTGGTGGGCATCCGCTTCACCACCGCTTCCCAGCCGCCGTCCGGGTCCTGGCTGAAGGC
GCGCACGCTGTCGCGGCAGGTCTGGCCACTGGCCTTGGCCCAGAAGCAGGCGAAATAGAT
GTCCCCGGCCTGCCAGCCATGGGTGGTGAACAGCGCGCTGATGTAGCCACGGGGCACGTC
GGCATAGCGCGATACCTCATCGAGAAAGGCATCCGGGTAGCGTTCGGCGTAATGGTTGAT
GTCCTGCAGCTGGGCATCAACCCAGCTGTCGCCGGTTGCCACCTCATACGCAGCCGAACG
CTCGGCGGTCTGCTGGGCCAGCACGGTGGCCGGCGCCAGCAGCAGGGACAACAGCAACAC
GCGCAGTCGGTAATTCATGCCCCGATTCTGCCGCAGCCGCCGGGCCCTGTCAGGCCGCCG
CAGCGGCCTTGGCTTCGATCGCCGCCAGTGCGGCCGGCCAGTCGTGGGCGGTATCGGCGG
TGACCATGCGCGGTTCATCATCGGCCACGCCGTGCTGGGTCTCGTGGGCCCAGGTCACTG
CGTACGGGGTATGCACGCCCCAGCCACCCAGGGTAACCACCGGCTCGATGTCCGAACGCA
GCGAGTTGCCGACCATCACGAAGCGCTGCATGGGCAGATCGAATTCGGCCAGCACGCGGG
CGTAGGTTTCCGGGTCCTTCTCCGAGACGATCTCGATGCGCGGGAACAGCTCGCCCAGGT
TGGCGACCTTGATCTTCGCTTCCTGGTGGAACAGGTCGCCCTTGGTGATCAGCACCACCG
GGTAGTGCTCGGCGATGGCCGCCACCGCTTCGCGCACACCGTCGATCAGTTCGACCGGGT
GGCGCAGGGTGTCGTGGCCGATATCCAGGATGCGCTGGATGTCCTTCGCTTCGATGCGCT
GCCCGGTGATGTCGATGGCCGCTTCGATCATCGACAGCGTCATGCTCTTCACGCCGTAGC
CGAAGGTGCCCAAGTGGCGCTGCTGCACTTCCAGCAGGTGGCGCGCGGTCTGGGTGTCGT
GCACGTCGACGTAGCGCGACAGCAGGTCAAGGTAGTCCTGCTCGGCCTTGCGGTAGTAGT
CCTCGCTCTTCCACAGCGTATCGTCACCGTCAAAACCGACCAGGCCGATGGCGCGCGACG
GCGCAGGCGTGGAGGTGTTCATCGCGCAAGGATACAGGGGCCGTGGTGACGAAAAAAACC
CGGGCGGCCGAAGCCGCCCGGGTTCCCATACGCCCCGATACAGGTCTTACCTGCCCTGCG
CACCCTGCGCTGCGCCGCCGGCGCCGGCCTGCTGGGCGGCCACATAGGCCTTGTACTCAT
CGGCGCTCAGCTCGCCGTCCTTGTTGGTATCAGCCTGGTCGAACACCTGGGCCAGGCCCG
CGTTCACCTGCGCCTCGGTCTTGCTGATGGTGCCGTTGCCATCGGTATCGATGCTGGCCC
AGGTCTGGCCACCGCCGTTGGCCTGCGCCGATGCGGCTGCGGCAGCGTTGGTCGCCTGGT
CGGCGGCCTGGCCGGCCTGTGCAGCCGCCTGCTGGGCCTGTGCGGCCTCGTTCTGCGCAT
GCGCCGCCTGCTGCTTGGCCGACTGGGCCATCGCCGGAATGGCCAGCACGCTGCCAGCGG
CGACGATCAGGGCGATCAGGGGCTTGCGGTTGCGAATAGTCATCAGGGGTGTCTCCTGCC
AATTGGGTGGTGTTGCGCGGCGTGTTGTCTCCGCACGGCACCTACCCTGCCACCCCGTTT
CTGAATCGATTTTGCCCCGCGACCCGCGTCAACACGCACCATTAACCACTCGCCCCCGCG
CATGCATTAGCACGGTGGTTAGCAGCAAGTGAGCAGCTCATAAGATGCGCATTCAGCGCT
GCCGGATTTAACCGGCAACCAACGAAAAACCTGCGTCAGTCGACGGTTTTTTCCGATGAC
CGCGAACTGAACAACACCCACCCCAGCGCAACACCGGCGAGCGCACCGGCGATTTCCAGC
ACCACGCGGCTGCCGAGTTCGTTCGGATCGTGGATGGTGGCCAGGAACAGGCGCGCGTAC
AGCGGCGACTCCAGCCGCACGATGCCCATGTAGAACAGCTTCCATGCATCGATGCCGGCG
GAGATGATCACGGCGATGACACAGGACCACCCGATCGCGTGACCCGCGGTCCAGTGCAGG
AGCCGGCACAGCTGCGACCACAGGAAGTACACCAGCAGCCCGACCAGCAGGGCGATGGCG
CCGGCTTCCAGGGTACCGAGCAGGCCGAAGTGCAGGGGAAGGTTCATCGGGTGGGCAGGG
ATGAAGAGGCGGCCAGTGTAAGGGATCTGCCCCGGCCCCAATCCGGTAGCCCCAGTAGAT
CCACGCCATGCGTGGATGAATCTCCATCGAGATCGAGTATCTCGACGATTGAACAAGAAG
CAGCCGACGAACAAAGAGCAGCCGAGCATGGACTCGGCTCTACAACGGACCGCGCGGGAA
ACTGTCAGAGGCTGGGCGGCGCCGGAGTGCGGGGTGTCAGCCGCATGGATGCGGCTGCCA
AGCCTCCATGGACGGATTTACGGCGTCCCCGCACTCCGGCACCGCCAAGCCATCCCACGG
AATGCACGCTGTTGCTGTTGCGTCTGATGTTGCCGGCCAGCGGCCGGCACTACCGCGGGT
GCAGGGCGCAGCCCTGCCGATACCCCTACCGTACCGGGACGTCGTACGCGGTGCCGGGAT
CCGGTTCGGGCTGCAGGGTGTAGTGCCACCACTCCTGCGGATAGTTGACGAAGCCGTGGC
GTGCCATCGCCTGCACCAGCTGCTGGCGGTTCGCCTGCTGCACAGTGCTCAGCCCGCTCG
TCCGGGTATGCGCGCGCGGGCCAAAGAAATCGAAGTCGGTACCCATGTCCAGCGGCGTGC
AGGCGCCAGTGCGGCAATCCAGCAGGCCAAGATCAACCGTGGCGCCACGACTATGGCCAG
AACGCTCGGCGATGTAGCCGTCGGCCAGCAGCCGTGGCTTGTCCAGGTCCGGGTACTGCT
GTGCCTTGCGCGAGAGTTCGCGCGGATCGTTCACCCAGGCCATGAAGGCCTGCACCGAGC
GCACCGGCCGGTAGCAGTCGTAGAGGCGCAGGCCAAATCCCTGCGCGCGCAGATCCTGTT
CCACCAGCGCCAGCGCTTTCGCCACGGGCGCCAGCAGGTAGCAGGATGGCGCCTCATAGC
CGGGCACGCGCGCGCCGGTGAAGTTGTTGGCATTGGCGTATCGGATGTCCATGTCGATGC
CTGGCGACAATGTGCGGATTTCCACCAATCCGGCGCTGGCCGCATCGGTGGCCGGCGAAA
CGCGCGGTGGCTCAGCGGCGTCGGCGGTCGCCGCCAGGGCAGTCGCCAGTACGAGTGAAA
TGCAGGTCCTGGAAGTCATAGCTGAAGTCGATGTCCGGATCGATGGCACGCAGGTCCAGT
GTCGGTGCCGGGCCCTCGCCCGGCTGCAGCCACGCCTGCGCCTCGTCACCCAGCGTATCC
CAGCGCAGCAGCCAGCGCCCCTGCAGTTGCAGCACGGCCGCTTGCAGCCTGGGCGACTTG
TCCACGCTGAAGCGCAGGCCATCCTTGCCCAGGCACAGCGAAGCCGGGCCCAGCCAGGGG
TCGGAGTAGCGGCCCTGCCAACGCGGCAGGTCATTGCCGCGTGCCGGCTGTGCGGCGGTG
GTCGCTGGCCGTTGATGGCCAGATGCTGCCTGCGCTGCCCGGTCAGCCTTCAGTTCGGCC
AGGTACTCCATCGCAGGGCGCGCATCGTCTGGTGCGGTGAAGCGCTTCAGCGTGGCCTGC
ATCAGCGCCGTGCGTGCATCCTCGCCTTCGCCGTTGATCAGCATCACCACGCCGACCCTG
CGGTCAGGAAGCAATGCCAGCGACGAGTACATGCCCGACAACGTGCCGGTATGCGCCACC
TTCCACTGCCCGTCCATGTCCGACACCCGCCAGCCATATCCATAACCGTAGAAATGCGCG
TTGTCCCAGCGCCGCTGGCGTTCACCCAACGGCATTGGCATGTGCAGAGTCCACAGCGTG
CGCCGCTGCTCGCTGCCCAGCCAATCCGGCACCAGCGCGGGATCGAGCAAGACCTGCATC
CAGCGTGTCATGTCGCGCAGCGAACAACGGATGCCTCCCGCCGCCATCGAGGGCAGGTCC
GGGCTGATCGCAGCATCGGCGTTCGCCACCTCGTTGCGTTCACCACGCCAGGCATGCGGC
TGTGCCACGTTGCCCACGCGTTTCACCGACCACGCACCCACCTGGCAGCGCGTCATGCCC
AGTGGTTCGAACACCTGCTCGCGCATCAGCTGGTCATACGGCTTGCCACCCGCTGCCGCC
GCCACCTCGCCGGCCACCACATACATCAGGTTGTCGTAGGCATAGTGGCTGCGGAAGCTG
CTGACCGGTTTCAGGTGCGCCAGCCCTGCAATGATGTCGGCGCGGGTGAACGCGTTCGGC
TCCGGCCACAGCATCAGGTCCCCGGCGCCCAGGCCAAGGCCACTGTTGTGGATCAGCAGG
TCGCGCACCTGCATCTGCGCGCCCACCCACGCATCGTGCATGCGGAAGCCCGGCAGATGC
CGCTGCACCGGATCATCCCAGCGCAGCGTGCCCTGCTGCACCAACCGCGCCAGCAGTGCG
GCGGTCATCGCCTTGCTGTTGGAGGCGATCTTGAACAGCGTGTCCTCGTCGATGCGGCCG
CCATCGCCGCGCGCCCCCTCTGCATGGCGATGGACCACCTGTCCGTTCTCGACCACCGCC
AACGCCAGCCCAGGCAGATGCTCGGCCCGGACCACGGTCGCGATGTCGGCCTCGATGGCT
GCACTGTCGACCGACGAAGCGGACGGTGCGGCCAGTGCCGCCGCGAGGATCAGCAGGTGG
TGCATGCGGGCAGCCCCTCCATTGCCCGCGCCGTCACGGTGGACGGCGCGGATCGTGGCC
TCAGAAGTTCCAGGTCACCACCAGCTGGGTGTAGCGCGGTGCCTGCCAGCGCGTACCGGT
AGCGAACGTCGCCTCGCGATACTGGCCGGGCTGCGCCTCGTAGCGCTGGTGCACGTTGAT
GGTCTTCTGGTTGTTGAACAGGTTGTACACCGACAACCGGGCGCTGAGGTCGATGCCCTC
CACCGGCAGGCGCCAGGTCACGTTGGCGCCCATGGTCCAGGTCCACGGCAGGCGACCAAA
CGCGCCGCGCGGGCTGTACTCGAACTGGCGCTGGTTGTACGGGCCCGAACAGTTGGCCAC
GCACAGCCAACCGGTGCCACCACCACTGCCTTCACTGGACGTGCTGCCACCGGCGATGGA
GTCGTTCGGCCACATCACGCCGTAGGCGGTGATCGGGCCACCGGACTGCACCTGCAGCGT
GGTGCCGAACGACCACTGCTTGTTCAGCGCATACGCGGCACGCAGCTTGAACTGATGGCG
GAAATCGTTGAACAGAACACCATAGCGTTCATTGGTGGCCGGGTGGTCCCAGAACTGCAC
CATGCCGGTGTCGCCGTAGTTGGTATCGGAGTTTACCGGGCCTTCGAAGTTGCCCTCGCT
CTTGGACCACAGATAGGACGCGTTGAACATCCACTTCTCGTCCCACGCACGGTCGATCTG
GAACTCCAGCGCCTTGTAGGTGCGCTTGGGCTTGGAGTAACCGATAACCTCGCCACTGCC
GCCCTTTCGATAGCCGCTGTTGGCGGTGTCGATGGTGATCCAGCCTTCGTTGGCGCAACC
GATGCTCTTGTCGCCCCAGATCGTCAGGCTCTCGCCCGGGTTGGCGATCGGCCACAGCGT
GCTGGGGGTCGGGCCGCACGGGGTGTAGTTGATGCGGATGTCATCCAGCGCGCGGGTCAT
GCGCCGGTAGGTGGCATTGACGCCCCACGACCAGGCCTGGTTGATCATGTTCTGGAAGCC
CAGGATGTATTCGTCCTGGTAGACCGCCTTCAGATCGCGGTCCACGCTCTGGCGCAGGTC
GGCACCGCCGGTGTTCATGCGGGTGTCGGTCGGCCCGATCTGCTGGCCAACAATCGGTGC
CATGTACGGCGAACCGGTCGGCGAGGTTTTCTGCTCCCAGCCGTTCAGCACGTAATAGCT
GTATTCGTCGGTCAGGCCACCGGCAAAGTTCACGTTGATGTTGTTGGTGACCGGCAGGTA
GTAACGGCCGGCGTTGCCGAACAGCTTGGTGCTGCCATCACCGCGCATGTCCCACGAGAA
ACCGACGCGTGGCGCGATCAGGTCGTCCATCTTGATGAACGCCTTGCCGGCGGCGGTGCG
GTTCTCGAAGCGGTCCCAGCGCACGCCGAGGTTCAGCATCAGGTTCGGGGTGATGTTCCA
GATGTCTTCCAGGTAGAAGGCATTGGCCTCGGTCTCGAAGGTGCCGCCGGAGCGGCGGTT
GCGAGCGCGCAGCATCTCGGTGACGCCAGCCGGTACGTAGGCGTTGGCGCCATCCCACAC
TTCATCGCCGGGGCGCGCCACGTAGGCGGTGTAGCTCAGCTCGGTCGGCCCTGGGTAACG
GGTGGACTGCTTGGTGGTCATCAGTTCGCGGTCGACACCGAAGCGCAGCAGGTGATCACC
GAGCTGCCATTCGAAATCCAGGCGCGCGACATCGCGGGTGTCATCGCGCTCGGCCACCGC
CGCGCCGGTCGGGTGGCAGCCCGCGCGCAGCCCCTGCAGCTTGCCCAGCCGCGGGCCGTA
GGTGCTGTCGGTGAACACCGGGCTGCAGGCCTGGTCCAGCGACGAATTGGTGAAGGCACG
CTGCTTGTTCTGGCCGACCATGGCGCGCGCGGTGAAATTCTGGCCGAAGTGGCCGGTGTA
GGTGGCCGACCAGTTGCGGCCGCCGGTCTCGGTGACCGAGTCGCCGCCCCAGGAACCGAT
CCGGTCCGCATTCCAGTTGTAGCCGTACGACGCGTTGGTGACATCGCCCTCGTCGGAGAA
CGCCAGCAGCGCCAGGCTGTGGTTGTCGTTGATGTTCCAGTCCAGCTTGGTGCCCCAGAA
GCCGTTGCCGGAGTCGTTCTTGAACCAGGTACTGCCATCGGACGAGGTGTTGTGGCCCTT
GTCGCTGCGGTCCTCGTACATCGCGAACAGGAACAGCTTGTCCATGACGATCGGCCCCGA
ACCCCAGACGTTGGTCTTCAGGAAGGAGTTGTTGTCGCGGCTTCCGTAGGAATGCGGGGT
GCCGTCGCGGTGGAAATGATCGCCGCCACTGGCGCGCCACGCACTGGGCTCGGCGGTGAC
TTCAACGCCGCCTTCGAATTCGTTGCTGCCCGAACGGGTCACTGCATTGATCACGCCACC
GGTGGAGCGGCCGAACTCGACCGAGTAGCCACCGGTCTTGACCTGGAATTCCTTGAAGAA
GGCGAACGGCGCGGTGCTGAAGCCACGACGGGTATACATGTCGGTGACATTCAGGCCGTT
GATGAAGACCGCATTCTCGGCCACCGATGAACCGGCGAACGACAGGCCTCCGAATGACGA
GTTGCCGCCGACCACGCCCGGCGCCAACAGCGCGACCGCGGACAGATCCTGCGCTACCGG
CAGCCGCGAGATCTCCTGGCGGTTGATGTTGAACGAGGTTTCGGTGGAGTACACATCCAC
GCGGTTGACCACGCGGGTGCCAACCACCTGCAGTGCATCCAGGTTGGTGACACCGCCGCC
GCTGCCCAGGTTGACCGTGGTGGTACCGCCGACGGCAACGCTCACCGATACCTGGTCGCC
CAGCTTCTGGCCATCGCGGCTGAGCTGCAGCTGGTAGTCACCCACCGGCAGCTGGCCGAG
GCGGTAGCTGCCATCGGCGCCTACGGTGACGGTACGGGTCAGGCCGGTGCTGCTGCTGAC
CACGGTCACCTGGTCACCGGCGGTTGCACGGCCGGCGACTGCACCGCTCACGTTCTGTGC
CATCGCGATGCCGGGCAGCACTACGCCCAGACACGCCCCGAGGGCGACGCACAACGCCGC
CCGCTTGATGCTGTAAGCCTTCATCCCCTGCTCTCTCCTGCAAGAATTGAATGGTGTGGA
ATGCGATGTGTCGCGCTAGCGTTGCCTGGCTGGCAGTACCCGCCACTGGAAGTCGTAGCT
CCATTGGTCGAAGTACAGGTTGCCGCCTGCCCACTCGGCCTCGCCGCGCTGCGAGTCGAC
CGTTTCCGAGCGGAAGTGCTGCTTGGCCGGCACGAAGGGCTGGCCGAAATCGTCGTTGAA
AGCAATGCGGTAGCCGTCGAGGCCACCCAGATAGAAATCGCGCAGTGCAGGCACATCGCT
GGCAAGCGCGCCGGTGGTCACGTCCATCGGCAGCCAGCCGTATGGCGCCAGGTAAACCTG
TCCCCAGTCATGCAGGTTGTTGTAGCCGCTGCCATCGTCGGAGAACACCATGCCCGACTG
CCAGCGTGCAGGAATGCCGTTCATGCGCAGCAGCGCAATCAGCAGCAGGGTCTGCTGGCC
ACAGTCGGCATGGCCGGCGCGCAGCCCGTAATCGCTGATGTTGCTGAGCGTCGAGTATTC
GCGCGCACCGGCCCATGGAATGCGGTCCACGGCAGCAAACAGCTTGCGCACCACTTCATA
GGGGCGCGTCTCGCCCTGCAGCACCTGGTCGGAGAACAGCTTCAGCGCCGGGGTGAAGCG
CACATGCGGCAGCTGCTCGGCCAGATAGGGCTTCAATGCGGGATCATTCGGGGTGGCCTG
CAACTTCGCGGGATCGATCGCGGTGTGTCGCGCGAAGACCGTTACCGCATAGCGGATCTC
GAACCGGGTCGGCTTGCCGGCTACGGCTTTGGCTTCCAGATAGGCGGTGCGCTGCAGGGT
ACTGGCCGGTGCCACCCGTGCCTTGGCCGGGGCGCCGCCCAGCCACTGCACCTGTTCCTG
CTGGCCGGGGATCTCGCGCGGGTATGGAATCCAGGCGCGTACGGTTTCGCCGGCTGGCAC
GGCGTCGGCCTTCACCGTGAGCGACTGGGTGAATTCAATGCGCTGCGGCAGCACCGACGC
CTGACCACTCTGTTCGGCCGCGGCAAGCACGCGCGCGTGGTGCGCGTTGAGCACTTCGTT
CGGGCCTGGCGGTGACATCGGTGCATCCGCGCGGCGGCGTGCGCGTGCTTCGTCACTGAG
CAGGAACAGGTTCGACGGTGCACGCTTGAAATACCAACGCGTACCATCGATATCGAGATG
CTCGATCAGGCCGAGTTGATCCCACCGCGCGAACTCCTCGTCGGTCAGGTCGGGAATCCA
GCGGCGCACGGCCGCCTTGGCGGCGGTTTCGTCGAGGGAAAAATCCTGGCGGATGCGGCG
CATGCGTTCTTCCTGGAACGCGATGTCGTCGAAACTGACGCCAGGCTCCGCCGCGTCGGC
GGCCGACCAGGTGTTCAGTTCGCTGTGAGCTTCAAAGAACCGTCCCGCGTCGATCATCTG
CACGACGCGCGCAAACTGGACGGCCGAGGGCGGCGGTTCCGCTCCCGCCGACCACACCCA
CAGCAGCAGCGCGGCACACAGGCCGGCAGCAGCAGGCAGACGCGGTTTGCGAACGGCAGA
CTCCACAGCGACACTTCCCCAGCGCGGGTGGTAACGGCTGTGTAACACGGGCCGGGATGC
CGGTCAATAATTTATTCTTGCTTTCGATGCCAAAAGGAATAAATATTCCAACAGGCATTC
GAGGAGGGTGTGCACCGCATGAGCCTGGCTTCCCGCGAACCGCACCGGCGTTGGCCGCGC
CGGTTGACCCTGGCCCTGTGCCTGCTGGCCGCACCGGCCTTTGCACAGGCGGCACCACCG
CCCGACCCGGGTGCGCCGCTGCCCTATGTGATCGGCCTGCACGAGGCCTACCTCACCCCG
CAGTACTGGGCCGCGCGCCTGGACAACGCTGATGCGCCGATTCTGGATCGCGCGCAGATC
GAGGCGCAGAACGCGCGGATGCGGGCGCAGGACAACCATATCCAGGACATCGCCACACTG
CCCGCCCAGCTTGATGCGGCGACGGTGCGTGCCAGCATCAGCGCGCTGTCCAGCTGGCCC
ACGCGTGCACTGTTCAACGAGACGGGCCAGGCCATCGCTCCCGCGCTGCGCAGCGGCATC
GAAGCCAACCTCGGCCTCGATGCGATTCCTGCCCAGGTGGCACCGGCCTATGGGCTGGTG
GTGAAGCGCGCGGCACTGCGTACCTTCCCCACCCGCGAGCGCGTCTTCAGCACCGCCGGT
GACACCGACATCGACCGCTTCCAGGAATCGGCGCTGTTCCCCGGCGACAAGGTCGCGGTG
GTTCACCGCAGTGCCGACGGCCGCTGGCTGTTCGTGCACAGCGAGCGCTACAGCGCGTGG
ATCGAAGCCGACGCCATCGCCAGCGGCGACAAGGCCACGGTGCTCGGCTATGGCGCGAAG
GGCCCGTACCGCATTGTCACCGGCGCCACCGCGCAGACCGCCTACACCCCGGAGGAACCG
CGCGTATCGCGCCTGCAGCTGGACATGGGCGTACGCCTGCCGGTGCTGGCCGACTGGCCT
GCGTCAGAGCCGGTGAACGGCCAGCAGGCGCATGCCTCGTGGGTGGTGCAGTTGCCGGTG
CGCGAGGCCGATGGGCGTCTGAAGCTCGTACCGGCGCTGCTGCCGCGCTCGCAGGACACC
GCCGCCGACTACCTGCCACTGACCCCGCGCCTGCTGCTGCAGCAGGCCTTCAAGTTCCTG
GGCGAACGCTACGGCTGGGGCCATGACTACGACACCCGTGACTGCAGCGGGTTCGTCTCC
GAGATCTACCGCAGCTTCGGCGTGCTGCTGCCGCGCAATACCAGTGCACAGGCGGTCAGC
CCGGCACTGGATCGCCTGCCGTTCACCGACAAGGTCGGCAAGGCCGCGCGCGACCGTGCG
GTCACCGAACTACAGGTCGGCGACCTGGTCTACATCCCCGGCCACGTGATGATGGCCATT
GGCCACGTCGACGGCCGCACCTGGGTCATCCACGATACGGCGGGCGGCAGCTGGTTCGGT
GCCGACGGCAGACGTGTGCAGGCCCATCTCAATGGTGTTTCGGTCACGCCGCTGGAGCCG
ATGATGGCCAGCGATACCGTCCGCTACATCGACCGCATCACCAACATCCAGCGCCTGCGG
GCCAAGACTCCTGAATGAAGATCACCGCCATCGAACTGGGCATGCTGCGCGTGCCGCTGA
AGACGCCGTTCAAGACTGCCCTGCGCACGGTGGAAACCGTGGAAGACGTGGTGGTGCTGA
TCCGCACCGACACCGGCAACACCGGTTACGGTGAAGCCCCGGCCACCGCGGTGATCACCG
GCGATACGCACGGCTCGATCATCGAAGCGATCCGCCACTTCATCGCCCCGCGCCTGATCG
GCCAGGACGTGGTCAACCTCAACCATCTGTGCACGCTGGTGCAGACCGCGATGGAGCGCA
ACACCAGCGCCAAGGCAGCGGTGGAGATCGCGCTGTACGACCTGTGGGCGCAGCTGCACG
GTGCGCCGCTGTACCAGATGCTCGGTGGTGGCGACCCGGTGATCACCACCGACATCACCA
TCAGCGTGGACTACATCGACAAGATGGTGGCCGATTCGCTGTCGGCCATCGAGCGCGGCT
TCGAGTCGCTGAAGATCAAGGTCGGCAAGGACATCGGCCTGGACATCGAACGGGTCAAGG
CGATCCATGCCGCCGTGGAAGGCCGTGCCCTGCTGCGCCTGGATGCCAACCAGGGCTGGA
CCGCCAAGCAGGCGGTGCATGCGATGCGTACGCTGGAAGAGGCCGGCGTGGTACTGGAGC
TGCTGGAACAACCGGTGAAGGCCGCCGACATCAGCGGGCTGAAGTACGTCACCGACCGCG
TCAACACGCCGGTGATGGCCGACGAAAGCGTGTTCAGTCCCAGCCAGGTGATGGACCTGA
TCCAGCAGCGCGCGGCCGACATCATCAACATCAAGCTGATGAAGACCGGCGGCCTGTCGA
ATGCGATCCGCATCGCCGACATCGCCGGCATCTACGGCGTGCCGTGCATGATCGGCTGCA
TGATCGAGTCGAGCATCAGCGTGGCCGCCGCCGTGCACCTGGCCGTGGCCAAGAGTGATG
TGATCACCAAGGTTGACCTCGACGGTCCCTCGCTGGGCCAGTTCGACCCGGTCAGCGGCG
GCGTGCATTTCAACGAATCGGAGATCAGCATCAGCGACGTGCCGGGGCTGGGCATCACCG
AAGTACGCGGGCTGGAGATGCTGGGGTGATTTGCGCCTTGCGGCTGGCTTGGTCCTCAAC
TGATCCTGGGTCGCGCGTTACTTTTCTTTCCGCGGAAAGAAAAGTAACCAAAAGAAACGC
TCCGCCGGCCGCGAGCCGACGTGCTGCGCACGCCGGTGCCCTGCGCTCCTCGGTCCGCCG
AGGGACGGCGCGGAACTCGCTGCGCTCAGACACCCGCGCCTCTTCGCCCTCGCCGGACCT
GCGGTGCTCGGCTCGCTTGAAGGCGGACTCAACGACAGCTCCGGGTAGATCCACGCCACG
CGTGGATGCTCCTGCTTCTGCTCTACCTCGTATCCTCTTCGCGGCTGGCACGCGCGCGAT
CTGTCCGGGGTCGGGCGGGCGGGGCTTGCGGGGGTGTCCGCCGCATGGATGCGGCGGCCA
AGCCTACACGGACGTACTTGCGGCGTCCCCCGCAAACCCCGCCCGCCCGAGCCACCACAT
AATCTGCTCTACGCTGCCAACCGCAACGCGCCTATCCATGTCCGGACGCCCCGCATGCCG
CCCCTGCTGAAGATCCGTTCCGAGCGCGGGCAGATGTCGGCCATCGAGCGCCGCATCGCC
GACTTCATCCTCGACAACGCCCACCTGCTGCGCGACTACTCGTCCCAGCAGCTGGCCAGC
GCGCTGGGCATCAGCCAGTCCAGCGTGGTGAAGTTCAGCCAGAAGCTCGGCTTCAAGGGT
TACCCGGACCTGAAGTACTCCATCGGCCAGGATGTCGCCCGTGCTGGCGCCGATCCGCAG
CAGGCCCCCAGCGAACCCGACAGCGGCGACGACTACCTGCGCCTGGGCGACACCCTGCGC
CGCAGCAAGGCGCAGGCCGAAGAGGAAACCCGCCAGGCCAACCCACGAGAGGAAATCGAG
CGCATCGTGCAGCTGCTCGACGGCGCGCCCAAGCTGTTCGTGTACGGCCTAGGTGACGAC
GGCCTGTATGCCCGCGAGTTCGCCATGCGGCTGTCGCTGCTCGGCCTGCTGGTGGTGCCA
CATACCGACCCGATCCTGATGCTGGCCAACCTGTCGGCCGCGCGCCCCGGCGATGCGCTG
CTGGTGTTCTCCGAATTCGGCAACCTGCCGCAGCTTTCGCAGCTGTCGCGCCAGTTCCAG
GACATGGGTGGCAAGGTGATTTCCATCACCCGCCATACCGCCAACCCGCTGCGCGCGCAT
GCTGACGCAGCGCTGGTGGTGTGTGCGCACGAGCGCACGCCGCAGGTCGCGCAGCTGCTG
TACCGTAGCGCCATGCACGCCCTGCTCGATTTCCTGTTCGTGCTGCTCTGCCACACCAAT
CCGGACCGCCAGCAGCAGCTGGCGGTGAACCTGGAGCGGATCGACCACCTGCTGGATTCC
TGACCGGAGCACCTGTTGATGAAATCGCTGGTCCGTCTCGCTACCGCTGCACTGCTGCTT
GCCGCGGCGGTATCCGTCCACGCTGCGCCGCTGCAGGGTGCACGCCAGCTGATCGTGGTC
ACCAGCGAAAGCTGGGACAGCACACAGGGCCAGCTGCAGGCCTATGTGCGTGATGGCAAG
GGCTGGCACGCACATGGAGAGGCGTTCCCGGTGGCACTGGGCCGCACCGGCAGCGCCTGG
GGCCTGGGCCTGCACCCGGCGCAGGCCGATGGCCCGCAGAAGCAGGAAGGCGATGGCCGC
AGCCCGGCAGGCGTGTTCGCGCTCGGCAGCGCGTTCGGCTATGCCGTCACCCGCCCCGGC
ACCGCCATGCCCTACCAGCCGATGCTCGACAGCAGCTACTGCATGGATGTGCCGGCGTCG
CCCTTCTATAACCGCATCGTCGACGCGAAGAAGGTCGGCAAGGCAGCTGTGGAAGGCTCC
ACCGAGCCGATGCGTCTGGATCTGCACAACAGGGGCGACGTGCGTTACAAGGAAGGCTTC
GTGATCGCCCACAACCCGGACAACCAGCCCGGCAAGGGCAGCTGCATCTTCGCCCATCTG
TGGCGCCAACCCGGTGAGGCCACGGCCGGCTGCACCGCCATGCCGCAGGCCCGCATGCAG
GCCCTGCTGGACTGGTTGCGGCCGCAGGATGCGCCGCGCTTCGTGCTGCTGCCGCGCGCC
GAGTACACGCGCCTGCAGGCCCAGTGGCAACTGCCCGCACTGCGCGGAGACGCCCGTTGA
GCGCGCAGGACGAACCGCAGCTGCAGCGCGCGGTCAGCCGCTGGCAGATCGTCGGCCTGT
CGATCAACGATGTGATCGGCAGCGGCATCTACCTGCTGCCGGCCGCCACCGTCGCCCTGC
TCGGCCCCTTCAGCCTGTGGGGCGTGGTCGCCGCCGGTATCGTCGTGGCGCTGCTGGTGC
TGTGCTACGCGCAGGCCGCCAGCTATTTCGACGAGCCCGGTGGCAGCTACCTGTATGCAC
GCGAGGCGTTCGGGCGCTTCGCCGGGTTCGAGATCGGCTGGATGATCTGGCTGACCCGCA
TCAGCTCGGCGGCCGCACTCAGCAACGCGCTGGCCGATGCGGTCGCGCGTTTCTGGCCGT
GGGCCGGTGCCGGCATGGGGCGCATCGCGGTGATCGTGGTGTCGCTGGGCTTCCTCACCG
GCGTCAACATCATCGGCGTGCGCTCGGCCGCGCGCACCGGCGTGGTGCTGGTGATCGGCA
AGATGTTGCCGCTGCTGCTGTTCGTGGCCATCGGTGCGTTCTACATCGACCCGCAGCTGG
CCTTCTCCGGCCAGCGCCCCGACCCGCACGACCTGCAGCGCATGGGCGAGGCCGCGTTGC
TGCTGCTGTACGCCTACGCCGGCTTCGAGAACATCCCGGCCGCCGCCGGCGAGTACCGTA
ATCCGCGTCGCGATATTCCGTTCGCGCTGATCACCATGATCATCACCGTCACCGTCATCT
ACGGCGCGGTGCAGGTGGTGGCACAGGGCACGCTGGCCGGCCTGGCCAGCTCGGCCACGC
CGCTGGCCGATGCCGCTGCCGGCTTCGGCGGCGAAGCACTGGCGCTGATCCTCACCGTAG
GCGCGACCATCTCCATCCTCGGCACCAACAGCAACACGATGATGATGGGCCCACGCTTCC
TGTTCGCACTGGCCCGCGATGGCTATGGGCCGAAGATCCTGGCGCAGGTGCATCCGCGCT
TCCACACGCCGGCCGCGTCGATCCTGTGCCAAGGCCTGATCGCGCTGGGCCTGGCCCTGT
CCGGTTCGTTCGTGCAGCTGGCCCTGCTGTCGATGACCACGCGCCTGTTCGCCTACATCG
GAACGGCCGCTGCGGTACTGGTGCTGGCCAAGCGCTATGCGGACCGGCCGGGCGCACTGA
AACTGCCGGGTGGCCCGCTGATTCCGGTACTCGCGCTGCTGCTGTGCCTGGCGCTGTTCG
CCAGTGCCAGCTGGCAGAACATCGCTGCTGCGCTGGTGGCGTTCGCCATCGGCGCGGTGA
TCTACAAGCTGCCGCGAAAAGATGCCGACGCCGGATGACCGATAGCGCCGGGCCATGCCC
GGCGGATTGATCTGGTGATCACGCTGCCGGACCGGGCCGTTAACCGCCACGCAGGCAGGA
TCAGGCTTCGTCCACAACGGAGCCTTCCATGACCGAGTACCAGATCCCCGGCCGCGTACC
GGACGACAGCACGCCGCGCGATGCGGTCAGCAACTACTGGCGCGAACGCTACACCGCCGA
ACCGTACTACGACGACCAGCTGTTCTTCGAGGACTATGAACCGGCTTACCGCATCGGCCA
TGCCGCGCGTACGCAGGACATGATCCGCGCCTACGAACAGGTCGAAGCTGAACTGGAGTC
GCGCTGGGCCAGCGAGCGTGGCCGCAGCCGGCTGGAATGGGCGCAGGCACGCAATGCCGT
GCGCCGTGGCTGGGAGGATGCGCAGTTGGCGGATCCGCGGTTGAAGCGATAACGCCATGC
TTTTGTCGGGCCGAGCCTACGCTCGGCTCGACTCCACAAACGCCGCACGACAGCCGAGCA
TGGGCCCGGCTCTACACATTCACTCCTGTTCCGGCAGCGGCGGCACGACCGCGCTGCGCT
TGCTCTCACCGCCACCGGCGGCGATCAGGTCGCGGGTGTTCTTCTGCACCGCCACCGCGC
CGAACAGCGACAGTGCATACGCCATGCCGTAGAAGCCCTTCTCGCTCGGTGCCAGCGTGG
CATTCCACAGGCCAACCAGCAGCAGCATCAACGCCGACATCAGTGCGAACCAGCACAGCG
CGTAGTACAGGCCACTCACCGGAATGCCCTCGACGCGGTCACGCACGCTCTTCTGCAGCG
ACACCGCCGCGAACAGGCCGAACAGCAGCAGGGTCAGGTAGTAGCCCTTTTCGTTGAGCG
CCATCGTGGCGTTGAACAGACCGATCAGGTAGGCCGCCGCACCCAGCAGCAGGGCCACCC
ATGAGGCGGCGATGAAGGCGGTGGAGGGCTTGTGGGGCATGGCAGTGTTCATTGCAGATC
CTTGGCAGGCAGACGGGCACGCTTTGCCCGGGCGTGCCCACCCTAGACGATCCCGCCGCG
CTCGCACAGGGGTCGCAGGACCTTCGGGCCACGACGCTCACGGCGCCGGTGGTATACAAG
GGACAGCCCGGCCATCCGCATCCCCGCACTGGAGATACCCATGACCCGCACGCCCCTGCT
GCTCGCCCTCGGCCTTGTGCCGATCCTTGCCACCTCCGCCTGCAATGCCGCCGACCCGGC
CGCCAACGGCGCCCAGACCGCAGCGCCCGCAGCCTCCACCACTGCCGACCAGCGCCCGTT
CACCGCCACCGAAATCAGCCGGTTCGACCAGCCGTGGGCGATGACCTTCCTGCCGGACGG
CAGCCTGCTGGTCACTGAAAAGCGCGGCAAGCTGCAGCACCTGGACCTGGCCAGCGGCCA
GAAGCATGAGATCACCGGCGTTCCGAAGGTCGCTTACGGCGGCCAGGGCGGCTTCGGTGA
CGTGATCCTGCACCCGCAATTCGCCAGCAACCACGTGGTCTATCTCAGCTATGCCGAGGA
AGGCACGCTGGACACCCGCGGCGCTGCCGTGGCCCGTGCCACGCTGGCGCTGGATGCCAA
CGGTGCCGGCCAGCTGAAGGACCTGAAGGTGATCTGGCGACAGAGCCCGAAGGTGAGTGG
TGAAGGCCACTACGGCCATCGCCTTGCTTTCGGCCCGGACGGCAAGCTGTGGATCAGCTC
CAGCGAGCGCCAGAAGTTCGATCCGGCGCAGGACATGGGCGGCAACCTCGGCAAGATCAT
CCGCCTCAACGAAGATGGCAGCCTGCCTGCCGACAACCCGTTCGCCTCGCAGGGCGGCGT
GGCCGCGCAGGTGTGGTCACTGGGCCACCGCAACATCCTCGGCATGGCCTTCGATGCCAA
CGGCAAGCTGTGGGCACACGAGATGGGCCCGGCCGGCGGTGACGAGCTGAACCTGATCGT
GCGCGGCGCCAACTACGGCTACCCGATCGTTTCCAATGGTGACCATTACGACGGCCGGCC
GATTGCCGACCACAGCACCCGCCCGGAATTCGCCGCGCCGAAGGTGACCTGGACGCCGGT
GATCTCGCCGGCCGGCTTCGTGATCTACAGCGGCAACCTGTTCCCGCAGTGGAAGGGCAG
CGGCTTCATCGGCGGCCTGTCCTCCACCTCGCTGGTGCGCGTGGCTTTCGACGGCGACAG
CGCGCGCGAAGCCGAACGCTTCAACATGGGCGAGCGGATCCGCGAAGTGGAACAGGGCCC
GGATGGCGCCCTGTGGCTGCTGGAAGACGGCAGCAAGGCGCGCCTGCTGAAGCTCACCCC
GAGCACCTGAGGTAGTGCCGGCCGCTGGCCCGCACGTTTGTCCGCAACGGCCCCGCACGC
GGGGCCGTCTGCGTTCATTGGATGGTGATGACCTTCACCTCGGTCTTCGTGCAGGCCTGG
TCCAAGCACTGCCCGTTCAACCACACCTGGCCGCTGCCGATCATCACGCCCTGCTGGTTG
ACGAACACCTTGCCGAAATCCTGCTCGGACACCGCCTTGACCACCGCCGGGGTGATGATC
TTCTCGTAGTTGCGCTGGAACTCACCGGGGCCGGTGATCTTCTTTCCGCCACCGACGTTC
AATGGAAAGCGCACTTCCTCGACCACCGCAGCGCGATCGCCGCCAACCACGGCGGCCTTG
AACGCATTGAAGACCTTCTCGAACTGCGCCGCATCGCCAAGCAGCGTTTCGATGCGCGCG
CGTGCGTCTTCGGCGGGCGCTTCCGCTACGGGCGCGGCCGGTGCCGAAGCAGCGGGTTCA
GTGGCAGATGCCGCAGGCGTTGCCGGGGCGCTGGCCTCCATCGGCGGCGGTGCATCCGCC
GCAGGCTCGGCCGGCGGTGCCGCCGGCTGCGAACAGGCGGCCAGCATCAGGGCGGGAATC
AGACAAGCCATCCGGCGCATGCGCGCACTCCATCGAAACAGGGAGCCCGATGGTAGCGCC
GCCGCGGTGAGGACAACAAAAGGGGACGGAGGGGATTAAGTCGTCAGTGGCACAAACGAC
TTAATCCCCTCCGTCCCCTTTTTCTTCGATCAGGCCTTCAGCAGCTCGAACTGCACGGCT
TCGCCGGCCGCCGAGGACGCGCAGACCCACAGGTCGAAGTGGCCCGGTTCGGCACGCAGC
ACGCCGTCGCGGCCGGTGAAGGCCAGCTGCTCGCGGGTGAGGGTGAACACCACGTCGGTC
GACTCGCCTGGCTGCAGTGCCACCTTGCGGAAGTCCTTCAGTTCACGCACCGGACGCACG
CGGCTGGCCACGCGGTCGTGGATGTACAGCTGCACCACTTCCTCGCCGGCCACGTCGCCG
GTATTGGTCAGCGTAGTGGTGATGGTCAGGGTGTCGTCCCAGCCGAGCTGCGCCACACTC
AGCTGCGGCACGCCGTAGGCGAAGGTGGTGTAACCGATGCCGTGGCCGAACGGGTACAGC
GGCTCGTTCGGAATCTCGCGCCAGCGAGCCTTGAACTCCGACATGGTCGGCAGTTCCGGG
CGACCGGTGCGCGGGTGGTTGTAGAAGTACGGCTGCTGGCCGGACACCTGTGGGAAGCTG
ACCGGCAGGCGGCCGGACGGGCTGTAGTCGCCGAACAGCACATCAGCCACGGCATGGCCG
GTCTGCGTGCCCAGGTACCAGGTGACCGCCACCGCGTGCGCGTTGCGCACCGCGCCCTGC
AGTGCCAGCGCACGGCCGTTGCGCAGCAGCACCACCAGCGGCTTGCCGGTCATCGCCACC
GCCTCGGCCAGTGCCTGCTGTGCCGGCGGCAGGGTGATCTCCACGCGCGACTGCGCTTCA
CCGCTGTAGCGCTGCGGTTCGCCCAGCGCCAGCACCACCACGTCGGCGCGCAGCGCGGCA
GCCACCGCTGCTTCGGTGCCGCCCGGAATGGCAGTTTCCAGTTCGCAGCCCGGCACGATC
TCCAGCAGCGCTTCATCGCCGATGGCGGCGCGCACGCCGGTTTCCAGGTCCACGTAACGC
TGCTTGTCGCCGAACAGGGTCCAGCAGCCTTCAATGTTCTCGCGGTCCTGCACGAACGGG
CCGATCAGCGCGATCTTCTGCCCGGTCTTCTGCAGCGGCAGCACGTTGTCGCGGTTGTTC
AGCAGCACGATCGAACGGCGCGCGGCATCGCGCGACAGTTCGTCATGCGCGGCGAGGTAC
GAGGTATCGGCTTCGCGCGCCGGGTCCAGCGAACGGTACGGGTCGTCGAACAGGCCGATG
GTTTCCTTCAGCCACAGGATGCGGCGCACGCCCTCATCCAGCACCGCCATCGGCACCTCG
CCGCTCTCGACCAGGCCCGGCAGGTGCTCGGCGTAGAAGCCGCTCTGCATGCTCAGGTCC
AGGCCGGCGGTGAACGCCTTGGCGGTGGCATCGCGGTCGTCGGCGGCATAGCCGTGCGCG
ACCAGTTCCATATCGGCGGTGTAGTCGGAGATCACCACGCCCGGAAACTTCCATTCACCG
CGCAGGATGTCGGTCAGCAGTTCGGCGTTGGCACTGGCCGGCACGCCATTGATGTCGTTG
AACGAGGACATCACGGTGATCGCGCCGGCGTCGAAGGCGGCCTTGAACGGTGGCAGGTGC
ACATCGCGCAGGGTCTGCGGCGAGATGTCCACCATGTTGTATTCCATGCCGGCCATCACC
GCGCCATAGGCGGCGAAGTGCTTCGGGGTGGCCAGCAGCGAATCGGCGGCGCGCAGGTCG
CTGCCCTGGAAGCCGCGCACGCGGGCGGCGGCGAACGCACAGCCCAGCACCACGTCCTCA
CCGGCACCTTCGGCGCCACGGCCCCAGCGCTGGTCGCGGGCGATGTCCACGGCCGGGGCA
TAGGTCCAGTGCAGGCCCGCGGCGGTGGCTTCGATGGCGGTGGCGCGCGCGGTGCGCTCG
GCCAGCGCCGGCTCGAAGCTGGCGGCCTCGCCCAGCGGGATCGGGAACACGGTGCGCATG
CCGTGGATGACGTCGGCCGCCAGGATCACCGGGATGCCCAGGCGGCTCTCTTCGGTGGCG
ACCTGCTGGATCCGGCGGCCCAGTTCGGCGCCCACACCATTGAACAGCGAGCCGACCTTG
CCCTCGCGCACCTGCTGCAGCACCTGGTCGGCATTGCGCACGTTGGCTTCCGGGTTCACG
TCCGGGGCGAACGGGCGGACCATGTCCGCGAAGACACCCAGCTGGCCGACCTTTTCCTCG
ACGGTCATCTGGGCAATGAGGGATTCGATGCGATCGGAGGCCACCGGCAGTCCTTGATGA
AAACGTTTACAAGCCCGGCATTCTAGCGATCCCGGGCGATTTGGCGAGGGGTTTTTTCAT
TCAGTTTCAGCCACCAGCGGGGTCCGTATGGCCCCGCCGGGGGCACCGCAGCTTACTCCG
AGCCAGCCAGCTGGCGCTGCCCGGCCATCAACATGGCGTCGCTGGAGGCTTGGAATACCC
GCAGGCCGAAGGCCGGCAGGATCGCCAGCAGGTGGTCGAAGATGTCCGACTGCACCGCCT
CGTACTCGCCCCAGGCGGTGCTGCGGGTGAAGCAGTACAGCTCCAGCGGCAGGCCTTCGG
TGGTCGGCTGCAGCTGACGGACCAGCAGGGTCATGTCGGTATGGATGCCCGGGTGGCTGC
GCAGGTAACGCTCCACATAGGCCCGGAAGGTACCCAGGTTGGTCACCCGGCGGCTGTTGA
CCTCGGCCACGCCCTGCTCGCGCAGGCGCCCGTTCCACTGCCCCAGCTCCTGCTCCTTGG
CCTGCAGGTAGTCGCGCAGCAGCGCGAATTCACCGAGGAAGGCCAGGTCGCCCTCATCCA
GGAAGCCGACGCTGTGCTGGTCCAGGTACAGCGCGCGCTTGATCCGGCGGCCACCGGCCT
CCTGCATGCCGCGCCAGTTCTTGAACGACTCGGTCACCAGTTTCTTGGTCGGGATGGTGG
TGATGGTCTTGTCGAAGTTCTGCACGGTGATGGTGTGCAGGGCGATGTCGATCACATCAC
CGTCGGCGTTCTGGCTGGGCATCTCGATCCAGTCACCGATGCGCACACGACCATCGCCAC
TGATCTGTACGCTGGCCACCAGCGACAGGATGGTGTCCTGGAAGATCAGCATCAGCACTG
CGGTGGCGGCGCCGAGACCGGTGACCAGATAGCGGAGGTCGACGCCGGCCAGGGTGGCAA
CGATCGACAGGCCGGCGATCACGAAGATGACGATCTTGGCGACCTGCAGGTACCCCTTGA
TCGGCTTGTTGCGTGCCTCGGGGCGGCGCTCGTAGAGATCATTGGCCGCATCCAGCGCAT
GCGAGATGGCCAGCACCACGGTCAGGATCGCCCACGCCTGGCAGGCGCCGATGATGAAGC
TCACCAGCCCCGGCGGCAGGTCCGGCACGATGCGGATGCCCGAGGCGATCACCTGGCTGG
GCACCACGTTGGACAGACGCGAGATCACCCGCATCAGGTGGCTGCCGCGGCCGGTATCAG
CGCCCGGCAGGCGGCTGAGCAGGCGTCGCAGCCCGCGCAGCAGGATGCGCTTGGTCACCC
AGTTGGCCAGGCCAGCGGCGATCAGCAGCGCCGAGATCATCAACGCCAGGTAGGCGCCAG
GATAGGGTTCCAGTGTGTTCTGCAGCCGTTCCAGCCACTGTACCGCCACCACCGCGTCCA
CCATCGGTTGTCTCCTGTCTGTTTCGTTGTTGCCAAGGTTGCCGGCCAGCGGCCGGCACT
ACCGGGGTTGCTGGCCAATGGCCGGCGCGACCGGGTCAGTCCCGCGTGCGTTCGATGATC
ACGCCCACCGCGCGCGCGCCGCGCACCGCGCCCGGCTTGCTCAGCTTCAGGCGCAGCCAC
TTCACGTCGAATTCGTCCAGCACGATCTGCGCGCAACGTTCGGCCAGGGTCTCGACCAGG
CCGAACTCCGACTCGCGCACGAACTGTTCCAGGCGCTTGCTCACCGCCTTGTAGTTCAGG
GTGTGGGCGATGTCATCGGTGGCTGCGGGGCGACGGTTGTCGAAGCCCATTTCCAGGTCG
AACACCAGGTCCTGGCGGATCCGCCGCTCCCAATCGTAGATGCCGATCAGGGCGTCGATC
GTCAGCCCCTCGATGAAAACCTTGTCCATTGCGGTTACCAGCCGAATACAGACGGCCATG
GTACCGGCACGGCGGTGAGCCTGCCCGGAACGGGCGGCGGGCCACCGGCGTGGGGCGGTC
CGGAAAAAACAAAGGGCCCTGCTAGCGGGGCCCTTTGGTACCTCTCAACGTCCCCGGGGG
GAGCTGGAATCCAGCCGCGAGTCCCGGAGCACACGATGCAGATCGTGACGTTCATTTCCT
CTACGGTCCAGAGTCAATCACGACATACTGGAGGAAGCCCAAGGCGATACAGGAATTTTG
CCGCCTGACACGGCGGCATTGCCCGATATCACGCCTGCGGCAACCAGCGCAGGCTAGTGA
TCCGCCATGTGGTCCCGTATTTGATGAGAGAGCAACGAATCCTGCAGGCAGCGCTGTCAC
GCCCACGGTGGGCGACGTACAAACGCATTGCATACCGGCACTGTTTGGACGCCGCCTCAC
TTTACGTATGGAACATGCAGATGTGCGGCGCGCTGCTATCTCCCCTGCACGTCTGTGAAA
TCGTAATCCGCAATGCGGTGGCCGCGGCGCTGGCGCATACCTTCGGGCGGCGCTGGCCCT
GGCATCCCGCACTGCTGCAGCGGATGCCAGCAGATGGCGCGTTGTCGGCCTTGCAGGATA
TCCATAGACAGGCAGATCCTCGGATGGACACTCCGGAGATCATCGCCAGTCTTCGTTTCG
CTTTCTGGCAGCAGCTTTTCACGCGGCGCTTCGAGGGAGCCGTCTGGGCGCGGGGCTTGA
AGATTGCGTTGCCGAACGCGCCACAGGATGCTCTCAGCGTGGTCCGCACGAACATCCATG
CTGACCTCGACCGCATCCGCCACCTGCGCAACCGCATCGCCCATCACGAGCCCATCCTCG
AGCGCGACATCGGCGCCGACCTGGCCGCGATCGGGCGGCTGATCCATGCCCGCTGCCCAC
ACACGCTGGGCTGGCTGCAGCGCCATGAGCGGGCGACAACCGTGCTGGCGGCGTCGCCGT
TGGCAGTGCATCGGTAATGCGTCCGCCGGCCGTGGCCCGACGCTACCGGTTCACACCGCC
GGCAGGGTCGCCATGTCCCAGCGCGGGGTCACATCCACTTTCGGCGGGCTGTGCTGGCCA
GCCTGCAGGCGCAGCGCGCCGGCGAAGGCGATCATCGCGCCGTTGTCGGTGCACAGTGCC
GGCCGCGGGAAGCAGGCACGGCCGCCGAGGCGCTCGGCCATCTGCTGCAGGCGGGCGCGC
AGGCGCTTGTTGGCGCCGACACCGCCGGCCACCACGATCACGTTGGTGCCCGCTGCTTCC
AGCGCGCGCTCGCACTTGATCGACAGGGTCTCGACCACCGCATCTTCAAAGCCACGGGCG
ATGTCGGCTCGGGTCTGCTCGCTCTGGTCGCTGTCGCGCCAGGCCATCAGGACCTGGGTC
TTCAGGCCGGAGAAGCTGAAATCCAGCCCCGGGCGGTCGGTCATCGGCCGCGCGAAGCGG
TACGCGCCCGGCGTGCCCTGCTCGGCCAGCCTGGCCAGCTGCGGGCCACCGGGGTACGGC
AGCCCCATCAGCTTGGCGGTCTTGTCGAAGGCCTCGCCGGCCGCGTCATCCAGGGTCTCG
CCCAGCAGGCGGTATTGGCCGATCGCATCCACCGCCACCAGCTGGGTATGGCCACCGGAC
ACCAGCAGTGCCACGAACGGCGCTTCCGGCGGGTCGTCTTCCATCAGCGGGGCCAGCAGG
TGGCCTTCCATATGGTGTACGCCCACGGCCGGTACCTCCAGCGCCCAGGCCAGCGAACGC
GCCACGCCTGCGCCTACCAGCAGCGCACCAACCAGGCCGGGACCGGCCGTGTAGGCCACG
CCGTCGATGTCGTCTACGCCAAGGCCAGCTTCTGCCAGAGTCTGGCGCACCAGCGGCAGC
AGCTTGCGGACGTGGTCACGGCTGGCCAGCTCTGGCACCACACCCCCGTATTCGGCGTGC
AGGGCGATCTGGCTGTAGACCGCATGGGCGCGCAGGGCCGCGCTGCCGGACAGGCCGGTG
TCATACACCGCCACGCCGGTCTCATCACAGGAAGATTCGATGCCAAGGACTCGCATGCCT
GCTATTATGACGCCCCTGCCGCCCCCTCGGGGGATGTGCAGATCTCACTGCTTTCGAACT
TCCGGCCCGTATTCAGGGTTGGCCGCTTGCAGTTTGTCTATTCGCCGCTATAATGTGCGG
CTCGCCGGGCGTGACCCGGTTCTACTGTGTCCCGGAGATTCCATGCCCAGCGTCAAAGTC
CGCGAGAACGAGCCCTTCGAGTTTGCTCTTCGCCGCTTCAAGCGCACTTGCGAAAAGGCC
GGTGTGCTGGCCGAAACCCGCAAGCGCGAGTTCTACGAAAAGCCGACCCAGGAGCGCAAG
CGCAAGGCCGCCGCTGCTGTGAAGCGTCAGCTGCGCCGCTCGTCGCGCGACGTCACCAAG
CGTCAGCGCCTGTACTGATCGGACGCATCTTCATTGCGGCGGGCCTGCCTGTCGCGATGG
AGCCGAAGCCGGCACGCGCGAGCGTCGCCGGCTTTTTGCGTTTCCGGGTTCGGGCATCCG
CCCCCGCCCCACCTACCACCACGAGGTTCCTCATGAGCATGAAGCAGCAGCTCACCGAAG
ACATGAAGGCCGCCATGAAGGCGGGCGAGAAGCACAAGCTGGGCGTGATCCGCCTGATCA
ATGCCGCCATCAAGCAGCGCGAAGTGGACGAGCGCATCGAACTGGACGACACCGCCGTGA
TCGCCGTGCTCGACAAGATGGTCAAGCAGCGCAAGGACTCGGTCAGCCAGTACGAAGCCG
CCAACCGCGAAGACCTGGCCGAGATCGAGCGCGCCGAGATCGTGGTCATCGAAGCCTACC
TGCCGGCCAAGATGGGCGAAGCCGAGATCGTGGCCGCCATCCAGGCCGCCATCGCCGAAA
CCGGCGCCTCCGGCCCGGCCGACATGGGCAAGCTGATGGGCGCACTGAAGCCCAAGCTCG
CCGGCCAGGCCGACATGGGCCTGGTCTCCAAGCTGGTCAAGCAGCTGCTGGCGTAATCCA
GCACTTGCGGTCGGATCCCTTCCGCGACACGGAAGGGCTCTGACCCCATTGATGCACCCG
CTTCACCGCACCTTCGTCGGTCGCCTGCTACAACCGCACACATGGTTGAACCCGAGCCCA
ACGTTCCCGTGTCACTGCGCAAGTACATCAAGCGCCTGCAGGACAGCTTCCCGATGGCGG
TGGCCAAGCGCTTCATCGACGTCGACGTGCTGACCCAGGCAGCTTCCGTCTCCTTCTACG
CCCTGCTGTCGATGGCACCGTTGCTGGTGCTGCTGCTGTGGCTGACCGCCTCGCTGTACC
CACCGGCCCAGCAGGCACTGATCGACCAGATCAGCTCGGTGGCCGGCAGCAGCGCGGCTA
CCGTGGCCGAAACCGTTCTGCAGAACGCCGACAACCAGCCGGATGTCGGCTCGCTGGCGG
GTGTGTGGAGCACGCTGCTGCTGTTCGTCGGCGCCACCGCCGTGTTCGCCCAGCTGCAGA
ACGCACTGAACCTGATCTTCCGCACCAGCGGCGAGCGCCTGGAAGGGCTCAAGGCCTGGC
TGCGCAAGCGCGTGTTTTCTTTCGGCGTGGTGCTGGCGCTGGGCTTCCTGCTGATCCTGT
CGATGACCGCCACCACGGTGCTGCAGGTGGCCTTCGCGCAACTGCCCTCGATCCTGCCCG
CGCTGGGGTACGTCACGAGCCTGCTGCTGTACGCAGTCGGCTTCGCCTTCATGTACCACT
ACCTGCCCGACCGTCGCGTGGCGTGGCGCCAGGCCTTCATCGGCGGCGTCATCACCTCGG
CACTGTTCGCACTGGGCCGGTACGGCATCGGCGTCTACATCGCCACCGTGGCCCCCGGCA
GTGCCTACGGCTCGATGGGCGCGCTGGTGATCTCGCTGGTCTGGATCTACTACGCCACCG
TCGTGTTCTTCGTTGGCGCCCTGATGACGGCGGTGATCGATGAGCGCCTGCGCGCGCGTC
ATCACCTGGCCGCAGCCGGCATTGATCCGGCAACCGCCAGCCAGGTGCCCGACAGGGGGT
AAACTAGGCCAACCGCCCCGGTTCCGTCGCGTGGTCCTGCACCGCGCCCTGCCCTGTTGC
CCATGGCCCGTATCCCCGACGCTTTCATCGACGACCTGCTCGCCCGCACCGACATCGTCG
AGGTGGTGGGCAGCCGCGTGCCGTTGAAGCGCCAGGGCAAGGAGTACGCCGCGCGCTGCC
CGTTCCATGACGAGCGCTCCGCGTCGTTCACGGTCTCGCCCACCAAGCAGTTCTATCACT
GCTTCGGCTGCGGCGCGCACGGCACCGCGATCAGCTTCCTGATGAACTACGACCGCCTCG
AGTTCCTCGACGCGGTGGATGAGCTGGCCAAGCGCGCGGGCATGGAAGTACCGCGCAACG
AGAACCCGCGCAGCCCCCAGCAGCAGGACGACAGCCGCGAGCTGTATTCGGCACTGGATG
CCGCCGCCCGGTTCTTCCAGAAGAACCTGGAAGGCAGCGACAAGGCACGCAGTTACCTTG
ATGGCCGTGGCGTGGACGAAGAGAACCGCGCGCGCTTCCAGATCGGCTACGCCCCGGACG
GGTACAGCGGCCTGCGCGATGCACTGGGCAAGGACGAGCGGCGCATGAAGCTGCTCGACC
GCGCCGGCCTGTTCTCCAAGAACGATCGCGGCCATGTCTACGACAAGTTCCGCGACCGGG
TGATGTTCCCGATCTTCGACCGCCGTGGCCGGGTGATCGCCTTCGGTGGCCGCGTGTTCG
AGAAGGACGACGGCCCCAAGTACCTCAACTCGCCCGAAACCGCGCTGTTCCACAAGGGCC
GCGAACTGTACGGCCTGTGGCAGGTGCGCCAGGCCAACCAGAAGATCGAGCGGCTGATCG
TGGTCGAGGGCTACATGGACGTGGTCTCGCTGTTCCAGTTCGGTGTCACCCAGGCGGTGG
CAACACTGGGTACCGCAACCACGCCGGACCATGCCGAGCTGCTGTTCCGCAACGCGCCGG
ACGTGTTCTTCTGCTTCGACGGCGACGCCGCCGGCCGCCGCGCCGGCTGGAAGGCGCTGG
AGTCGGTGCTGCCGCGCATGAAGGATGGCCGCCAGGCCTTCTTCCTGTTCCTGCCCGATG
GCGAAGACCCGGACACCATCGTGCGCAAGGAAGGCGCCGAGGCCTTCAACGAGCGCCTGA
AGCAGGCCACGCCGCTGTCGCAGTTCTTCTTCGATGAACTGACCCGCGAGATCAACCTGG
GCACGCTGGACGGCAAGGCGCGCCTGGCCGAACGCGCAAAGCCGATGCTGGCGCAGATTC
CCGACGGTGCCTTCGGCGACCTGATGAAGCAGCAGCTGGCGCAGCTGACCGGGCTCGGCG
GCAACGCCCAGGCTGCACGCACGCCGATGCCGCAACGCCAGCCTTCGCGCACGATCCAGC
CGGTGGCCAGGCGCAGCCTGGTGCGCGGCGCGATCGCCGTGCTGCTGCAGCAACCCTCGC
TGGCGCTGACCTTGGGCGGCAAGCATCACTTCCAGGGCCTGCGCCTGCCCGGTGTGGAAC
TGCTTCTGGAGCTGCTGGGGCTGGTCGAACAGCGCCCGGACATCAGCACCGGCGCCCTGC
TGGAACACTTCGACGGCCGCGAGGAACAGGCCTCGCTGCATACATTGGCCGCACAGACGC
TGCCCGGCACCGAAGCCAGCTGGACCCAGGAACTGCACGACGCGGTGGCCCAGCTGGAGA
AACAGCTGCTGGTGCAACGTCTGGATGAGTTGTTGGCAAAGCAGCGCCAGCAGGGTCTGG
ACGATACTGACAAATACGAACTGCGCGAGCTGTTGAAGGCCCGCGCCGGACTGCGCTTGT
AGCGGCAGGACGTTTTCACGGAGAGGACCATGCTGCTGCGCCTGACCTGCCTGCTGTTGT
TGTCGCTCTGCCTGCCACTGACGGCCCTGGCCGAAGACGTGCCTCTCAACGAAGTCCGTC
CCGGCCTGTATGCCGGTGGCCAGCCCAGCGCCGCACAGCTGCAGGCCCTGGCCGCACGGG
GCGTACGCACGGTGATCGACCTGCGCCAGCCTGGCGAGGACCGGGGTTTCGATGAAATCC
ACGCGGCCGAATCGCTGGGCCTGCGCTATGTGCGCATTCCGGTGGCCGGCGCCGAGGGCC
TGGATGCGGCCAATGTGCGCGCCGTGCACCAGGCCCTGCAGCAGAGCCAGGGGCCGGTGC
TGCTGCACTGCGCCTCCGGCAACCGCGCCGGTGCCGTGCTCGGCCTGGTCAATGCCCGCT
ATGAACATGCCAGCCCGGAGCAGGCGCTTCAGCTCGGCCAGCGCGCCGGCCTGAAGTCGC
TGGAAGCCGCCACCCGCCAGCGCTTGGCCACACCGGTCACCTCGCCCTGAACCACCCTCC
GCACCAAGGACTCTGCCCACCATGACCCGCTGGTGGTCGCGCCTGCGACCGGACAACTTC
ACCCTCGCCCTGCTGTGCACCGTCGGCCTGGCCTCGCTGCTGCCGATGAAGGGCGCCGCT
GCCATCGTGCTCGACGATGTCACCACCGTCGCCATCGCCGCGCTGTTCTTCCTGCATGGC
GCGCGCCTGCCGCGCGAGTCGATCATCGGCGGCATGCTGCACTGGCGGCTGCACCTGACC
ATCCTGGCCTGCACCTTCCTCCTGTTCCCGCTGCTGGGGCTGATGTTCAAGCCACTGTCG
GGCTGGCTGCTGACTCCGGAGCTGTACCTGGGCGTGCTGTTCCTGTGCACCCTGCCGTCC
ACCGTGCAGTCGTCCATCGCGTTCACCTCGATGGCCCGCGGCAACGTGCCGGCAGCGGTG
TGCAGCGCCTCGCTGTCGAGCATCCTCGGCGTGTTCCTGACCCCACTGCTGCTGACCGCG
CTGGCCGGCACCTCCGGCGGCGTGCATGACCCACTGCACGCGATCGGCGGCATCATGCTG
CAGCTGCTGGTGCCGTTCGTGGCCGGCCACCTGCTGCGGCCGTGGATTGCCGGCTGGGTG
GAGAAGCAGCGCGCGCTGCTGCGCTACACCGACCAGGGCACGATCCTGCTGGTGGTGTAT
TCGGCGTTCGGCGAAGCGGTGACCGAAGGGTTGTGGAGCAAGACACCGCTGCTCTCGTTG
CTGGCCGTGGCCGTGGTGGCTGCAGTGCTGCTCGGCATCGCCATGCCGCTGATCACCTTC
ATCGCCCGCCGGCTGCGCTTCAACCGCGAGGACGAGATCGCCATCGTGTTCTGCGGCTCG
AAGAAGAGCCTGGCCACCGGCGTGCCGATCGCCAAGGTGCTGTTCGCCGGCGGCAGCCTC
GGCGCGATCGTGCTGCCGGTGATGATCTACCACCAGATCCAGCTGATCGTCTGCGGTGTG
ATCGCGCAGCGGTATGCGCGGCGCAAGCCCTGACAGGGCACGCGGGTTGTTCCGGGTAGA
CCATCCACGCATGGCGTGGATCTACTCCAAACCACGGATGGCGTGAACCACCAGTAGATC
CACGCCATGCGTGGATGGGTTGCCTGACGCTACGGATCCACGAGCGTGCCGACGCTCAGC
TCCGGCATCCACACCCACAGGTCGTACACCCGTTCCGCATGGGTATCGCCCCGCGGCCGC
GGGGCCACCTGCTCTGGAAGTGGCCGCGCCATGCAACGGTCCGCGCACGCCCACGCCTGG
CCACGCAGCGCACCCAACCGCACGCTGTAGATATCCAGGTCCCGCAGCTGGGAGGCCATC
GGCCGCCTCTGCATTTCCGGTGGCATACCTTCCGGCCGCCGCAGCATGGCGTGGACATTG
CCAGTCAGCACCAGCATGCGTGCATTGTCTGGCAACTCTCGATAGAGCCGTCGCAACTCG
GCTGCCATGAAGTCATCGCGCGCCTGGTTGCCGTCACTGCTGGCATTGACGTCATAGCCA
ACCACTTCGATCACGCGCCCCTGCGTCTTCAGCACACGCAGGCCTTCGATCATCGCCAGC
ATGTCGCGGCTGCGGCGACCATCATGCTGGTCATCGCGCACGGTCCAGAACGCGCGGCCG
TGCAGGTGCCGGCGCGCCCTGGCCCCGCCATCGGATTCCAGATATTCGCGCAGCACAGGG
TTCTCGGCGCGTGGCAGTTCCAGCGCCATCAGGACCGGGCCGTTGCGGCTGTAGTCGTCC
ACCAGCTGGCGTACCAGCAACGGGGTCTCGCGGGTGCCGTGGAATTCGCCCAGTACCAGC
AGGCGGTGCTCACCGGCATGCTGGCGGATCTGCGCGGCGGTGTCATCGGCATGCGCGGTG
AGGGCTACACCCAGCGCCAGCAGCAGCGCGGTGGTCCAACGGACGATCGAATGCATCCCT
GCGCCTTCCTTTCCTTTGCGGTCAGGAACAGCAATGGCGACGCAGCAACCGCGGTTCAAG
TAGATCCACGCCGTGTGTGGATGCTCCCGCCATCAGACCGGGCCTGAGTCGAGCGTGGCT
CGACTCTACAAAGGGCAGCCCCTCACAGCCAGGGCAGGATCCAGTGGTCCACCAGCAGGA
AGGCGAACAGCGCCATCAGGTACACGATGGAGTAATAGAACATCTTCATCGAGAACAATT
CGTCCGGCGGGTTGAGCATGCGCCAGGCATACCAGAGGAACACCGCGTTGAGCACGATCG
CGCCGCCCAGGTAGAACGCACCGCTCATGCCCACCAGGTACGGCAGCAGGCAGACCAGCG
CCAGCACCACCGAATACACCATGATCTGCTTGCGGGTATGCACCACGCCGTGGGTCACCG
GCAGCATCGGGATCTCTGCCTTGGCGTAATCCTCGCGGCGGAAGATCGCCAGCGCCCAGA
AGTGCGGCGGGGTCCAGATGAAGATGATCAGCACCAGCAGCGACGAGTACGCCCAGTCCG
ACGAGCCCTGCATGCCGGTCACTGCGGCCCAGCCCAGCATCGGCGGCATCGCGCCGGCCA
GGCCACCGATGACGATGTTCTGCGAGGTCGCACGCTTGAGGTACACGGTGTAGATCACCG
CGTAGCCGATCAGCGAGGCGAAGGTCAGCACGGCGGTGATCAGGTTCACCCACAGCACCA
GGATGGTCATCGACAGCACGATCAGCACGCCGGCAAACACCAGCACCTGCCATGGCTTGA
CCTTGCCCACCACCAGCGGACGCCACGAGGTGCGCGCCATCTGCGCATCGATGTGTGCGT
CCAGCAGCTGGTTGATGGCGGCTGCGGCCGAGGCCGCCAGCCAGATGCCGAGGAAACCGA
GCACGCCGGCGCGCACCTGCTCCCAGCTCGGCACGCCCGGAATGGCCAGGACCATGCCGA
CCAGGGCGGTGAAGACGATCAGGGCAACGACCTTGGGCTTGGTCAGGTCCCAGTACTGGC
GGTAATTGGAAAACATGGAATCAGTCCGGGGCGCGCAGGCGGGCCAGCAGGCTGACCAGC
ACGAACAACAGGGCAACGGCCACGCCGTTGTGGGCCACCGCCACTTCCAGCGGCAGCGCC
AGCTTCACGTTGAGGATGCCGAGGGTGACCTGCAGCACCAGCAGCGCGATCAGCGCGCTG
GCCCAGCCACGCATGCTCGGCAAGCGGAACAGGCGCACGCCCAGCCACAGCAGGTAGACG
GCCACCACCACCGCGAACAGCCGGTGCGCCATCTGGATGGCGATACGCGAGGCGCCATCC
AGCACTCCGCCTTCGTAATCCACGCCGATGCCGCGCCACAGGGTGAAGCCTTCGACGAAG
TTGTGCTGCGGCCACCACTGGTTGGCACAGCGCGGGAAGTTGTCCAGCGAGGCGCTGCCG
CCGCCGCAGGCCAGCGCCGCGTAGTTGGCACTGACCCAGCCGCCCAATGCGATCTGGGTG
ACCAGCACCGCCACGCCGATGCGCAGCACCCACTTCAGCTTCGGTGCTTCGGCCAGGGTG
ATCGGCATGTGCGTGGCGCGCCAGGCCATCCAGACCAGCAGCGCGAACATCAGCATGCCG
CCCAGCAGGTGCCCCATCACCACGATGGGCTTGAGCAGCAGGGTCACCGTCCACATGCCC
AGCAGGGCCTGGAAGATCACCACGGCCAGGGTCAGCAGTGCAGCGCGCGCCAGGTCGATG
TTGCTCCAGCGCAGCGCGGCGATCAGCAGGATCGCCTCGCCGATCAGAGCCAAGGTACTG
GCGGTGCCATGCCAGCCCATCATGTACAGCGGTATGCCGGCGGCCACCAGCACGCAGGCG
GTCACCACCGCCGTGCTTCCGAATCGCCGCTTGCGCGTGGCCAGCAGCGCCAGGGTCAGG
ATCTCGATGCCCAGTGCGCCGGCCAGGAAGCGGTGCACCTGTTCACGCCAGGCCTTGTGG
GTCTCCAGCGGGCGGATCTCCGCCGCCGGGTGGCCGATGGTCTCTTCCACGTGCTGCGGC
CAGGTGGCCTGGCCATAGCAGGTCGGCCAGTCCGGGCAGCTCAGGCCGGCATCGGACAGG
CGCACGAAGGCGCCGAACATGATCGTGCTCGCGGTCATGATCATGGCGAACCACGCCAGG
CGGTGGAAATTGCGGTGCAGCGCCGGACGCGCGGAAAGGCTCATCAAACGGGACTCACTT
CAGTTTCAGCAACGTGGCCATGTCCTTGCGCAGGCCACCGAGGTCGGTGCCCGGGGCATG
ACGCATGATCACGAAGCCGTTCGGATCGATCACGTAGACCGGCAGGCCAGCCGGATCGTC
GACGCCGGGCAGGGCCGCGCGCAGTGCTGGCGACGGAGCCAGCGGCCGCAGCGCGGGCAG
CGAGGCGATCGACGCCGGTGGCGTTCCCAGCCACAGGATTTCGACATTATCGGCGTTATG
GCCGAACAGCTGCCACACCTTGCCCAGTCCCTGCGACAAAGTGACGCACTGGACGTCGCA
GGCACCGGCAGGCGCCACCAGCAGGCGCCAGGTACGGGCTTCGGGGTTCCACGGGTACGG
CTGGCCGTTGGCCAGGGTCCGCGCCTGCTGGCGCAGGTCCACAGGCGGCTTCAGCAGCTG
GCCGGCATTGCGGTGCCCGGCGGGCTGCCAGCCAGAGAAGCGCAGCACGGCGGCCAGCGC
CATCGCCCCGAAGAACACGGCAAACAGCAGCACCAGGGTCCGGCGGCCGGAGCCGCGCGC
CTGCGGGGACGTAGCAGTGTTCATGCGGGGCATTTTCTCATGGTTGGGTGAGGGATGCGG
GTGTGACGCCGCGGTAGCGCCGGCCGCCGGCCGGCATCCAGGAATGCGGGGGTTGCCGGC
CAGCGGCCGGCACTACCGGGCAGCACGTCGCCTGCGCCACTCCAGTACCAGCGCGACCAC
CAGCACGGTCAGGGCCAGGCCGAACCACTGCACGGCGTAGCCCAGGTGGCGTTGCGGCGG
CAGCGTGTTCGGCAGCAGGTCCAGGTCGCGTTCGTCGCCGAAGGGCAGCGCCGGGTCCAG
TCGCAGGACGCGATCAGGCAATCCCGGCAAGCCAAGCGCCGCCGCCAGGCCCTCGGCGGG
CAAGCGGCTGGCAAGCCAACGCCCGGCCTCATCGGTAGCGGAGAACGCCGGGCCCAGGGC
CAGCCCCGCCGACGGCGGCGGCGCCAGCAGGCCACGCACCGCCACCGGCGAAGGCGGTGC
CGGCACATCCGGCAGCCTGCGATCGGGCGGCAGCGCGCGCCAGCCCAGATCGACCAGCAG
CACGCTGCCCTCGTCACTGCGGAACGGGCGATAGATCTTCACGCCCGCGCGGCCGTGCCG
GGTCTGGTTGTCCAGCAGCACCACGCCGGGCAGGAAGCGACCGTGGTCGGCCACGCCGTG
CAAGGCGCCAGGTGCAACCAGAGCCTGCGCCAGTGGCAGCGCCTGTGCCACAGCTGGACC
TTGTGCATCCAACATTGCCTGCTTGGCATGCATGCGCTGCAGCTGCCACAGCCCCAATGC
GGTGAAACCAACCATTGCCAGCACCGCCAGCAGCCATCCGATCACGCGCGTGTGCTGGCG
CATCATGACAAGTCCGCGCAAACGCGGTCAGATAGGCGCATCCACCCTGCCCTCGAGCCG
CGCATGAGTGATTCGCTGAAGACCCTGCTGGTAATCGCGTTTCTGATCGTCATCGTCTGG
AATCTGGGCGCCGGCCTGTATTACCTGCTGGTCGACCGCGGCCAGACCAAGCGCACGGTC
AACGCACTGACGCGCCGCATCGCGGTGTCGGTTGCGTTGATCCTGCTGGTGATCGTGAGC
ATCTACATGGGCTGGATCAAACCGCACGGCATCGGCGGCTGAGGCCACCGATGCATGCGC
GGTCAAAGCACGTAGACGAACATGAAGAGCATCAGCCACACCACGTCGACGAAGTGCCAG
TACCACGCGGCCGCTTCAAAACCGAAATGGTTGTCGCGGGTGAAGTGTCCCTTGGCCGAA
CGCAGCCACATCACGATCAGCATGATCGTGCCCAGCAGCACGTGCGCGCCGTGGAAGCCG
GTCAGCATGAAGAACGTTGAACCGTAGATGCCCGAGCCGAGCGTCAGGTTCAGTTCCTTG
TAGGCGTGGATGTACTCCTCCGCCTGCAAGGTCAGGAAGCCCAGGCCAAGCACCACGGTC
AGGCCCAGCCAGATCAGCAGCTGGCGGCGGTTGCCGGCCTTCAGTGCGTGATGGGCGATG
GTCAGGGTCACGCCGGAGGTCAGCAGGATCAGCGTATTGATCAGCGGCAGGCCCCAGGCC
GGGATGGTCTGGAACGCGCCACCGATCGCCGCCGGCCCGTTGGTCGGCCAGCCGGCGGAA
TAACCCTGCCAGAGCAGCTCGTTGGTCATTACCCCGCGGCCTTCGCCGCTCAGCCACGAC
AGGCCCAGGTTGCGGGTGTAGAACAGCGCGCCAAAGAAGGCGCCGAAGAACATCACTTCG
GAGAAGATGAACCAGATCATCCCCATCCGGAACGAGCCATCGACCTGGTGGTTGTAGTTG
CCCGCCTGCGACTCGCGCACCACGTCGCTGAACCACCAGAACAACGTCAGCACCAGCATC
GCGATGCCGATGTAGAAGGTCCAGCGTCCCCAGCTGGCATCGTTGAGCCAGCTGGCCACG
CCCACCATGGTCACCATCATCGCGATGGAACCCACGAACGGCCATTTGCTCTGGGCCGGG
ACGAAGTACACGTTGGCGTCGGTCGGTGTCTGGGCCATGTCGGTATCCGGGTCAGGGTGC
GGCGTGCGCGCCTTCCGAAGTGGCGGCCGGGGCCAGCCGATCGGACAGCGCGTCGTTGCG
ATAGAAGGTGTAGGACAAGGTGATCGTCTTGATCTCCGGCGGCAGGTCCGGATCGACGAT
GAAACGCACCGGCATGTCGCGCTTCTCGCCAGCCTGCAGCGTCTGCGCGGTGAAACAGAA
ACATTCGGTCTTGCTGAAGAAGCCCGAGGCACGCGCCGGCGCCACCGAAGGCACCGCACT
GCCGACCACCGCCTGCTGGCTGTCGTTGCGGGCGAAGTACAGCGCCTCGTTGAGTTCGCC
GGGCACCACGTCCATGGTCAGCTGTTCGGGATGGAACGACCACGGCAGGCGCGAATTGAC
GCCGCCATCGAACTCCACGCGCACGGTGCGCTTGCCGGTGGCGGCGCCTGCACTGGCTTC
GCCACCGGGGCCGCGTTCCAGGCGCACACCGAACACCTTCTCGCAGGCGATGCGGTACAG
CGGCACCAGCGAGAACGTGAGCAGGAACACCGCCACCGCCACACCGATCAGGCGCGGCAG
CCCCGCACTGCGTGACGGTGTGCTGGCTGGCGCCTCGCTCATCGGCCGATCACCCCGCTG
AGGATGAAGCCGACGTAGACCAGCACGGCGATGGCGCCGACCCACATCGCCGTGCGCCTG
GCGCGCTGGCGTTGCTGTTCGATGCCGTGGCGTTGGGCTTCGGTCTGGCTTTGGCTTTGG
CTTTGGCTTTGGCTTTGGCTTTGGCTTTGGCTTTGGCTTTGGCTTTGGCTTTGGTAGAGC
CGACTGTTAGTCGGCTGCACTTCGCGAGTCGACTGACAGTCGACTCTACCGATCGGCAGC
GGGCTCTCGTTATGCATGCCCCACCTCAATGCGTGATGTCGTCATGCGCCAGATCACCCG
GGCGGATGGTCGGCGGCGTGGTGAAGGTATGTGCCGGTGCCGGCGACGGCAGCGTCCACT
CCAGGCCGCGCGCACCCTCCCAGGAACGGGCCTCGGCCTTCTCGCCGTTGCGCAGGGACG
ACAGCAGGATCGCGGCCATCATGAACGGGGTGACGAACATGCCGAACGCACCGATCGAGC
TGATCAGGTTCCAGTCGGCAAACGCCACGCTGTAGTCGGGAATGCGCCGCGGCATGCCGG
CCAGGCCGAGGAAATGCTGCGGGAAGAACAACAGGTTGACGAATACGATCGACCACCAGA
AGTGCACCTTGGCCCACTTCTCGCTGTACATCCGCCCCGTCCACTTCGGCCACCAGTAGT
ACACCGCGGCGATCAGCGCGAACACCGCACCGGTCACCAGCACGTAGTGGAAGTGGGCGA
CCACGAAGTAGGTGTCGTGGTACTGGAAGTCGGCGGCGACGATCGCCAGCATCAGGCCGG
AGAAGCCACCAATGGTGAACAGGATGACGAAGGCCACCGACCACAGCATCGGTGCCTCGA
ACGTCAGCGAGCCACGCCACATGGTGCTGACCCAGTTGAACACCTTCACCCCGGTCGGGA
TCGAGATCAGCATGGTGGCGAACATGAAGTAGATCTCGCCGCCCAGCGGCATGCCCACGG
TGAACATGTGGTGGGCCCAGACGATGAACGACAGGAAGGCGATCGCGGCGGTGGCGTATA
CCATCGCCTGGTAGCCGAACAGCGGCTTGCGGCTGAAGGTCGGGATGATCTCGCTGACCA
CGCCGAAGGCGGGCAGGATCATGATGTAGACCTCGGGATGGCCGAAGAACCAGAAGATGT
GCTGGTACATCACCGGGTCACCGCCACCGGCGGCGTTGAAGAAGCTGGTGCCGAAGAACT
TGTCAGTCAGCAGCATGGTCACCGCACCGGCCAGCACCGGCATCACTGCGATCAGCAGGA
AGGCGGTGATCAGCCAGGCCCAGCAGAAGATCGGCATTTTCAGCAGGTCGATGCCCGGCG
CACGCATGTTGAGCACGGTGGCGATGATGTTGATCGCGCCCATGATCGAACTGATGCCGG
CCACGTGGATGGCGAATACGCTGAAGGCAACGTTGTAGCCGCCCTGCAGCGACAGCGGCG
GGTACAGCGTCCAGCCACCGGCCGGTGCACCGCCCGGCAGGAACAGGGTCAGCAGCAGCA
GGCTGAAAGCCACCGGCAGCAACCAGAACGACCAGTTGTTCATGCGTGGCAGCGCCATGT
CCGGCGCGCCGATCTGCAGCGGGATCATCCAGTTGGCCAGTCCGACGAAGGCCGGCATCA
CCCCACCGAAGATCATCACCAGCGCATGCACGGTGGTCATCTGGTTGAAGAACTCGGGCT
TGACGAACTGCAGGCCCGGCTGCGCCAGCTCGGCGCGGATCACCACGCTCATCGCCGCGC
CGATGATGAACATGATGAAGCTGAAACCGAGGTACAGCGTGCCGATGTCCTTGTGGTTGG
TCGAGAAGAACCAACGTTCGAAGAAGCTCTGGTGGTGATGGTGATCGTCGTGCCCAACTG
CCGAGTGCGCCATTGCAAAACACCTCTCAGAATCGGTTGTCACCGCGGCCGCGAGCGGCC
GCGGGCTTTACATCACGCTCCGCTGGCCGCGGTGGCAGGCGCGCTGCCGGCTTCTCCAGC
AGCAGGCGCGGCCGGTGCCTCGCCCGTCGGTGCAGTCGGTTCGGCAGGTGCCGCAGGCGT
GGTGGGCTCGGCAGGCGGCGCCGGCTTGCGCTGCGCCAGCCACTTCCTGAAGTCCTCCTT
GGACACCGCCTCGACCACGATCGGCATGAAGCCGTGGTCCTTGCCGCACAGCTCGGCGCA
CTGGCCGCGGTAGACACCGGGCTGCTCGATGCGGGTCCAGGCTTCGTTGATGAAGCCGGG
GATGGCGTCCTGCTTCCAGCCCAGCGCCGGCACCCACCAAGCGTGGATCACGTCGTCGGA
GGTGATGACGAAACGCACCTTGGTATCGACCGGCAGCACCAGGCGGTTGTCGACATCCAG
CAGGTAGTGCGGATGGCTTTCGCGGGTCGGCACGATGCCGCTCTGCCGCACCCGGTCGGA
CTCGCGGTCCAGGCGGCTGGTGAAGGTGACGTTCTCGCCGAGGTATTCGTACTTCCACAT
CCACTGGTAGCCGGTGACCTTGACCGTCATCTCGGCATCGCGGGTGTCGTACATCTTGAT
CAGGTTGGCCGTGGCCGGCCATGCCATCACGATCAGGATGATCACCGGGATCACTGTCCA
GATGATCTCGGCCTTGGTGTTGTGGCTGAAGGTGGCCGCGACCGCGCCCTTGGATTTGCG
GAACTTGAAGATGGCGTAGGCCATCGCCCCGAACACGATGACGCCGATCACCGTGCAGAT
GATCAACGACAGGTTGTTCGATTCCCAGGCCAGGCGCGAGGTCTGGGTCACCCCCTTGCC
CATGTTCAGCTGCCACGGCTTCGGATCGGCCGCCTGGGCCCAGGCCAACGCCGGCATCAG
TCCCCCGGTCGCCAGCATCGCGGCGACCGCGTTCACGCACTTCGTGCCCCACCTGCTGCT
TTGCTTCATTGCCTAGACCCTTAGCGTCGTCGGTTGCCGCCATCGCTGGCGGCGAGCAAG
CTTTCAAGTGTCTCTGCGAGCGTCTGACGTTCGGCCGGCGCGAGGAAACTCCCCACCTCC
ACCTGCCGGCCGCTGGATGCCAGCCGGACCCTCTCATCGTCGGTGAGCAGGCGCACCCAG
TGGGGATGGGCCCGGAACACCGGCGATCCACCGGGTACGGGGATGACCTCCACGTACGCC
GGCACTACCCGGATCTCCTCCTGCCGTTCACCGCTGCGCCACAAGGCACGCAGCGCGGCC
GCCAGCACCAGGCTGTACAGCAGCGCGAACAGGGGGGCGAATGCATTGCCGGCGAACCAC
CCGAGGGCGGACACCAGCCACATCGCACCCGACAACACGGTGAACAACAGGATGAACTGC
CGGGCATCGAGCGCCCGTGGGGGACGCAGCCGCAGCTGCGTACCTGACCCATCCGGAGCT
GGAAGCACCTCGATCATGTCGCAACCGCGTTCCTGCCGCGGGAAACGCCTCGATGGTAGC
CCCGCCCTCTCGCCGGTAGCAAGGGTGCATTCACACATTTTCCGATGCTGCAACACAGCA
TGAGGTCGGCGGTACGAATGACGAATTCGGCATAAACTCCTCCGCACTTGCTGAACACGC
TGAATCCACCGCAGCTATTGGCTATCAGCGCTTCACGAAGGTGGCTGCTGGGCACTTCCG
CAACCCGCAAAAATGATTAAAATCGCCAAGTTTTCCACTGGCCGGACCGGCATGAACGCA
CCTTCCTCCTCCCCTGCAGCCCACGACGCCCCGCGTCCCGGCGCGTTGCTGTCGCCGGAA
CTGCCGGCGCCCCCCAACCCGTTCCGCCAGGCCATCACCGACGCCTGGTTGAAGGACGAG
GCCACCCACGTGCGCGAGCTGCTGGCGCAGGCGCGCCTGCCCGCCGAAGAACAGGCCAAG
GTGCAGGCGCTGGCCGCCGACCTGGTCGGCCGCGTGCGCGTGCGTGCCAAGGACCAGGGC
GCGATCGAAGCCTTCATGCGCCAGTACGACCTGGGCAGCGAGGAAGGCGTGCTGCTGATG
TGCGTGGCCGAGGCACTGCTGCGTATTCCGGACCAGGACACCGCCGACAAGCTGATCCGC
GACAAGCTGGCCGATGCCGACTGGGAAAAGCACCTGGGCGGCAGCGACTCGGTGCTGGTC
AACGCCTCCACCTGGGGCCTGATGCTGACCGGCAAGCTGGTGCAGATGAACGACGCCACC
CGCGCCGATGCGCCCAGCGCGTTCAAGCGCCTGGTCGGCCGCGTCGGTGAGCCGGTGGTG
CGCCTGGCCGTGCGCCAGGCGATGAAGATCATGGGCCACCAGTTCGTCATGGGCCGCACC
ATCAGCGAAGCGCTGGCGCGCTCGCACAAGGGCGACAACGCCAGCTACCGCTACTCCTTC
GACATGCTCGGCGAAGGTGCGCTGACCATGAAGGACGCGCTGCGCTACCTGGAAGACTAC
CGTCGTGCGATCCACGCCATCGGCGGCGATCACAAGGCACGCGGCGGCCGTCCGGATGGC
GACGTCAACAATGCCCCGGGCATCTCGATCAAGCTGTCGGCGCTGTACCCGCGCTACGAG
CACGCCAAGCGCGAGCGCGTGCTGAAGGACCTGGTGCCGGGCGTGCTGGAACTGGCGCAG
CTGGCCAAGAGCTATGGCATCGGCTGCACCGTCGACGCCGAAGAGTCCGACCGCCTGGAA
CTGTCGCTGGACATCATCGAGCAGGTGTTCTCCGACGCCTCGCTGGCTGGCTGGGATGGC
TTCGGCGTGGTCGTGCAGGCCTACCAGAAGCGCACCCCGTACACGATCGACCACCTGGCC
GACATGGCGCGCCGCGCCGGTCGCCGCCTGCAGGTGCGCTTGGTCAAGGGCGCGTACTGG
GACGCCGAGATCAAGCGCGCGCAGATCGAAGGCTACCCGGGCTACCCGGTGTTCACCCGC
AAGCAGAACACCGACGTGTCCTACCTGGCCTGCGCCAAGCGGCTGTTCACCCATGCCGAC
GCGATCTACCCGATGTTCGCCACGCACAACGCGCACACCATCGCGGCCGTGCGCAGCATC
GCCAACGGCGGCGTGTACGAGCACCAGAAGCTGCACGGCATGGGCGACGACCTGTACGCC
GAGGTGGTGCCGGCTGACCGCCTGGGCCTGCCCTGCCGCGTGTATGCACCGGTCGGTTCG
CATGAAGACCTGCTGCCGTACCTGGTGCGTCGCCTGCTGGAAAACGGCGCCAACTCCAGT
TTCGTCAACCGCATCACCGACGAGCGCGTGCCGATCGCCGACCTGATCCGCGATCCGGTC
GAGATGGTCGCCTCGTTCGCTTCGATTCCGCATCCCAAGATCCCGCTGCCGGTTGACCTG
CTGCGCAGCCAGAACCACGACAGGAAGAACTCCATGGGCGCCAACCTCGCCAACGACAAC
GAACTGCGCGCCCTGGCCGAGCAGATCAACGCGGCTGTGAAGCCCTGGCAGGCCGCGCCG
CTGGTGCCGGGCGCCAACCCGGCCGGCGCCGCGCTGCCGGTGACCAACCCGGCCGACACC
CGTGAAGTGGTTGGCCAGTGGCTGGCCGCAGACGCCGCCACCGTGCAGAAGGCCCTGGCG
AATGCCGTAGCCGCGCAGCCGGCCTGGAACCGCACCCCGGCCGCCAGCCGCGCCGCCATC
CTCGAGCACGCCGCCGACCAGCTGGAAGCACGCATGCCGGAATTCATGGCGCTGTGCGTG
AAGGAAGCCGGCAAGAGCCTGCCCGACAGCATCGCCGAAGTGCGCGAAGCGGTGGACTTC
CTGCGCTACTACGCCAAGCAGGCGCGCGAGCAGTTCAGCCACGCCGAGAAGCTGCCGAGC
CCGACCGGTGAGTCCAACGAGCTGCAGTTGCACGGCCGCGGCGTGTTCGTCTGCATCAGC
CCGTGGAACTTCCCGCTGGCGATCTTCCTGGGCCAGGTCGCTGCCGCCCTGGCCGCCGGC
AACAGCGTCATCGCCAAGCCGGCCGAGCAGACCAACCTGATCGGCTACTACGCGGTGAAG
CTGCTGCACGACGCCGGCGTGCCGGCCGAGGTGGTGCAGTTCCTGCCGGGCGACGGTGCT
ACCGTCGGTGCCGCGCTGACCGCCGACCCGCGCGTGGCCGGCGTGGCCTTCACCGGCTCC
ACCGACACCGCCCGTGCGATCAACCGCGCGATGGCGGCGCGTGACGCCGCCATCGGTGTG
CTGATCGCCGAGACCGGTGGCCAGAACGCCTTCATCGCCGACTCCTCGGCACTGCCGGAA
CAGCTGGTCAAGGACGCGATCGGTTCGGCCTTCACCTCCGCCGGCCAGCGTTGCTCGGCC
GCGCGCGTGCTGTTCGTGCAGGACGACATCGCCGACAAGGTGATGACCATGCTGGCCGGT
GCGATGAAGGAACTGAAGGTCGGCAACCCCGGCCTGCTGTCCACCGACGTCGGCCCGGTG
ATCGACGCAGATGCGCTGAAGATCCTGCAGGACCACGCTGAGCGCATGGACCGCGAAGCG
CGCCTGATCGCCGCCGCCGAGCTGTCCGCCGAAGCCGCCAACGGCACCTTCTTCGCACCG
CGCGCGTACGAACTGAAGGACCTGGGCCAGCTGCAGAAGGAAGTGTTCGGCCCGGTGCTG
CACGTGATCCGCTGGAAGGGCGACCAGCTCGACGCGGTGATCGACCAGATCAACGCCACC
GGCTACGGCCTGACCCTGGGCGTGCATTCGCGCATCGACGAGACCGTCGACCGCATCAGC
AACGGCGTCCATGTCGGCAACGTCTACGTCAACCGCAACCAGATCGGTGCGGTGGTCGGC
GTGCAGCCGTTCGGCGGCCAGGGCCTGTCCGGCACCGGCCCGAAGGCCGGCGGCCCGCAC
TACCTGCTGCGCTTCGCCACCGAAAAGACGGTGACGGTGAACACCACCGCCGCCGGCGGC
AACGCCTCGCTGCTGACCCTGGGCGACTGATCGCCCGGTTGATGCAGTGAACGAAAAACC
CCGCGAAAGCGGGGTTTTTTGTGCCCTGCTTCTGTAGAGCCGGGCCCACGCTCGGTTTGC
CTCGCACAGCCGAGCGCGGGCTCGCTCTACAGAGGCTGGGCCACACTGAACCGATTGTCC
GCCCGCTTCGCCAGCTCGCTCTGCACGCGCGCGATGCGCGTCTCCAGATCGCCTTCCAGC
AGCACGTAGTCGACTCCCCGCGCCTCCAGCTCGCGCGCGTACCACGCATGCTGCTGCGCC
CGGAAGGCCTCGCCCACCCGCGTGCCGTCCTGGTCGAACGGGATATCCGGCGCACACAGG
AACAGCAGGTCATACGGTCGCAATGCAGCCTGCCGCAGTGCCTCCGGCGCCGTACCAGAC
ATCCAGCCGCTGTAGCCCAGCGTCACCAGCGGCGTGGTATCGCAGAACAGCCAGCGATGC
GCATGCCGTGCGGTCTCGTCTTCGTGCTGCGGCTGTGCCATTGCGATGCGAAGCAGATCA
TCTGGCGTCAGCTCTCCGCCCTGCTGCTCCCATAGCGTGCGGCCATACTCCGGCACCCAG
GCGGTCTGCAGTCGCTCGGCCATCACGCGCGCCAGCGTGGTCTTTCCGCTGGACTCGCCA
CCAATGAACGCCACGCGCTGCACATAGCCGGCATAGACCTGCGGTGCGAGGCCATGACGG
TGCGCATGCGGATCGGCGCGCAGCTGGGTGCCACACGCCTGCCCGACGTCCAGTGCGCGT
TCGAGCCGCTCATGGCGTACCGGCGCGCCGAAGTGCGTGGCCAGCGCCTGCGCGAAGCCG
TCGCCGTAGTCCTCGCCGGTGTAGACCGCCTGCACCGGCCCGCCGAACAGGCTCAGGCAC
AGCCAGGCGGTGAACTCGCGCTGCACGTGCTCGTTGTCGCTGTCCTGCGGCAGCGTGCGC
ACGGGCAAACCATGCTGCGTGCACAATGCCGCCAGGCGCGCATCATCGAGCACCGCCACC
GTCGCCTGCGGGAAGCGCGCTCGCAGCCAGCGCTCGCGACGCTCGGCGCTGTAGCCTGGG
AAACCCGGCTGCGACCAGCCAATCACCAGCAGCTGCCGGCAGCGCGTGGCGGCGAAGTCG
ATCAGGTGTTCGTGACCCAGATGCAGCGGGCAGAACTTGCCCACCACCAGGCCGCGTGCA
ACGCGCTCAGGCAGCAGCATCGGCCGTCTTGGCCTCGTCACGCATCAGGTGCCGCCAATG
GCGCAAGGCCACCAGCGCATTGATCCAGAAGCCCACGTACAGGATCGAGGTCAGGTGCAG
GCCACGGCTGTAGTACAGCGGTACCGCAACGGTGTTCACCAGCAGCCACACCCACCACGA
TTCCAGCTTGCGGCGCATCATCAGGATCTGCGCGATCACGCTCAATACCAGCACTGCCGA
ATCGATGTAGGGCGCATAGGCGTTGGTCAGTCGGGTCAGCATCCAGCCGTAGCCGAAGGT
GGCCACTACCGCCAGCGGCACCAGCCAGGCCCAGGCACGTGGGCGCAGCGCGGTGATCGG
CAGCGGCGCGCCATGGTCACCGCGCAGCCACTGCCACCAGCCCAGCACGCTGATGGCGAT
GAAGAAGAACTGCAGCACCATGTCCGCATACAGGTGCGATCGTTCGAACACCGCAGCAAA
CAATGCGCAGCCGACGATGCCCAGCCACCAGGTGTGCACGTTGTTGCGGCCGGCCAGCAG
GATCGAGCCGGCGACGGCGATGTTGGCAGCCAGCTCCAGCTGGAAGTTCGGGTCGGACAG
GTTCATGACGCTATTGTCGCGTAGATCCACGTGCGTGGATGGCCCACACCACTCCGCAAA
AAAAAGGCCCCGCTTGCGCGGGGCCTCCTTCGTCCTGCGTCAGGCAATCGCCCGAATCAG
AACTTGTACTGCATCGAAGCCGCCAGCACGTCGCCGCTGACCTTGTACTTGCCGGTCACG
GTGTTGGCGGTGGCCGAGGTCGAGGTCACGTTCGGATCCTTGGTGAACAGGTGGGTGTAG
CCCACGCTGTATTCCATCTTGTCCGAAGCGGCGTAGGTCAGGCCCAGCGACAGCCACTTG
CGGGTGGTGTCCGGCACGCGCACGTCGCGGTGGGCGTCGGTGGTCGGGGTCTGGTCATAG
GCCAGGCCGCCACGCAGGGTCAGCTTGTCGTTCACGCGGAAATCGGTACCGATCGACGCG
AAGGTGGTGTCGCGGTAGTGGAACGGCAGCACGCTGTCCGGCTGGTTGGAGTCATAGTCG
ACGGTGACCTGGTCGAACTTGCTCCACGCGGTGCGCGTGACTTCGGCCATGATCTGCCAC
TGGTCGTTCACGCGGTGGGTGAAGCCCACGGTGGCGCTGGCCGGCAGGGTGATGGTGGCG
CGGCCGTTGCTGTCGATGAAGGTACCCGGGGCGGCCGTGGCCAGGAAGGCGGCAGCGTTC
TGCGGGACGGTGAAGTCGGCCTTGCCGTCGGTGATCTTGTGCTCGACCTTCGAGCGGTAG
CTGAAGGCGATGTTGGTGCCTTCCACCGGGGTGACGGTCATGCCCAGGGTATAGCCAACC
GACACTTCATCGCCCTTGATGCGCAGGTAGCCATCGGCGGTACCCGGCGAGAAGCCGAGC
TGGGCAGCCTGGCGTGCAGCCGCCTGCGACGCCGCCAGAGCCTGGGCGGCGGTGCCGCCG
GCAGCCAGCACGCGCGCCGCAGCGGTGCGCTGGGCAGTGGCGTTGATCGCGGTGCCGGTG
TCGACAGCGCTGGTCAGGTCGACGTTCAGGCGCTCGGCGAACACCGACGCACCGAACGAC
AGGTACGGATTGACGTCATAGGAGAACGCCACGCCCAGGTCGACCGCCTGCAGCTCGGTC
TTGACGCCGTTGTAGCGGCCGACCCAGTCGCGGTCGTATTCGGTCTTGAAGCCGAACGGC
ACGGTCAGCGATGCACCGAAGTGCATGTTCTCCTTCTCGCCGAACGGCAGGTGGAAGTAG
GCCGCCGGAACCGGGGCGATCATGCCGGCGTCGCCGCCGTTGCCACCGGAAATCGGAGCG
CCGTTGCCGTACTGGCCCTGGCCACGGAACTTGGCGCCGAAGCTGATGGCGCTGACGTCG
CCCTGGATGAGGGTGCCGTCGAGCAGGCGCATGGAGGCCGGGTTGGTGGCGATGACCGAG
GCGTCACCTTCGGTCGAGGTGGAGCCGGCGAACGCGCGGCCCAGGCCCTTGGCGCTGTTT
TCCTTCAGCTGGAAGGCGGCAGCATTGGCATCGGCGGCGGCCAGCGCACCGGCAACGCCG
ACGGCCAGCAGGGTCAGTCGGGCAATGGTGGAAGCGGGTTGCATCGTAGTTCTCTCTCTC
CGGTAAGCGGTGATGGTGCTCTGAGTACGCCTGCGCCCGGCAGGCCCAGAGGCCCGTCGA
AGCGCGCCGGATTCCCCTCCCGACATACGACGCCGTATGCGAGTATTACCCAGAGCCGTT
AATGAAACAATAACGACGCAGGCGGTTTTTCCGTCTCAAAAGCTGAACAGGACAATCCCC
GTCGCAAGCGCCCGCACGCTAGGCTAGTGCCATGTTCGTCTCCCTCCCGTCCCGCAAGAA
GGCGGCCCTGCGCTGGGCCACGCCCGTGCTGTTTGCGGCACTATGGCTGGCGTTCCTGTG
GTCGATCTCGCGCCCGGACGATGCCCGCGGCAGCCTCTGGCTGGACTGGGGCGCCCTGTC
CACCGGCCTGACCCACCCGCTCGACTGGTGGGCGACGCTGCAGGACGGCAGCGTGCTGCG
CCTGTTCACCGCCCTGTTCCTGCACGCGGACTGGTCGCATCTGCTGGGCAACCTGGTGTT
CCTGCTGATCTTCGGCCTGCCTGCTGAGCGGGTGCTGGGCCCCTGGCGCCTACTGCTGCT
GTTCCTGGTCGGCGGCGCGGTGTCCAACCTGGTGGCCATCTACACCATGGGCAGCCCGGA
CCAGATCATCATCGGTGCCAGTGGCGCGGTCTCGGCACTGATCGGTGCCTACCTGGCCCT
GTTCCCGGGGGCGCGGCTGGGCGTGGTGATCCCGCTTGGCCTGTTCCTGGAATTCGTGCG
TGCCCCGGCCTACCTGCTGATCGGCGTGTGGGCAGCGCTGCAGGTGGTGTTCGCCCATAT
CGGCCCGAGCTTCGGCATGGTGGCCTGGTGGGCCCACATCGGCGGCTTCGTGTTCGGCCT
GGTGTACGGGGTCTACGTGCGCGCGGCCATCGCCCGCCGCCTGCGCAAGCGCCACGGCTT
CTGAGGCCCAGGTAGTGCCGGCCGCTGGCCGGCATTTGGTTTCTTCTTCCGCCCTTGAGC
CGACGCCGGGTATGGCCCGGCGCTACCTCACGGCTTCGCTGGGGCCGGTGCGGGCTTTGC
TTCCGGCTTTGCTTCCGGCTTAGGTTCGACCTTCGCTTCCGTCTTCGCCGCAGCGGCCTT
CGCGGCCTTGGCCGCATCCGCCTTCGCCGCTTCAGCCTTCAAGCGTGCAGCCACCGAACC
CGGGTTCTTCAGCTCGGCCAGCGCGTCATTGATCGGGCCATCGCCCGGCAGCACCGCACC
GGCGTGGTAGCCCTCGGTGCCTTCGTCGTCGCCACGCAGATGGCCCGGCAGGGTCGCTTC
GCTGTAATCGCTCAGGCTGGCCGGCAGTGCCTCGTCTTCCGGGCGCGCCGCAGGCTTCAG
TTCGACCTCCGGCACGATGCCAGTGGCCTGGATCGACTTGCCGCTGGGCGTGTAATAACG
CGCGGTGGTCAGCTTCACCGAGTCACCGTTGTCCAGCGGCAACACGGTCTGCACCGAGCC
TTTGCCGAAGGTGCGGCTGCCGACCACGCGCGCGCGCTTGTTGTCGCGCAGCGCCCCAGC
CAGCACTTCCGAGGCGCTGGCCGAACCCGCATCGACCAGCACCACCACCGGTGCGCCCTT
CAGCAGGTCGCCCGGCGTCGCATCGAACCGGGCATCGCTGATGCTGATGCGGCCGCGGGT
GCTGACGATGTTGCCCTTGTCGAGCAGGTCGTCGGCCACCTGCACCGCGGCAGTCAGCAG
CCCACCCGGGTTGCTGCGCAGATCCAGCACCAGGCCCTTGAGCTGGCCACCGGACTGCTT
CTGCAGCTGCTGCAGGTGCTTCTGGAAGTCCGACCCGGTGTCGGCCTGGAAGGTGCTCAG
GCGGATGTAGCCATAGCCCGGCTCCAGCAGGCGGCTGCGCACGCTGGTCACGCGGATGGT
CTGGCGGGTGAGGCTGACGTCGAACGGCTTCGGCTTGCCCGCGCGCACGATGGTCAGCAC
CACCTTGCTGCCGGCCGGGCCACGCAACGGTTCGCTGGCATCAATTGCGCTGATCGGCTT
GCCGTCGATGGCGATGATCAGGTCACCGGCGAGGATGCCGGCCTTGGCCGCCGGCGTGTC
GTCGATCGGCGAGATGACCTTCATGCTGGCGTTGTCGGGCTGCTGCTGCAACTCCACGCC
GATGCCCTCGTAGGCGCCGTTGGCCTGCTCGTCGAAGGCCTGCGCGTCTTCCTTGTTGAA
GTACGTGCTGTGCGGGTCGAGGTCGAGCAGCAGGCCGCGCACCGCCGACTGCATCAGCTT
CTTGTCATCGACCGGGTCGACATAGGCCGCGCGCACCGCGTTGTACACCGCCACGAAGCG
GCGGATGTCCTCCAGCGGCACCTTCGAGGTCACCGCCTCCTCGCTGTTCGCTGCCTGCCC
GCTGGTTTCCTGGCTCGGGGCGGGCGCGGTCTGCTGCGCCCAGGACAGCGCTGGCAACAG
GGCCAGCAAGAGGGTGGCGGTACGGGCTGCGCGCATGGATCACTCCTGTCGACGTTGGCA
TCGTGCCCAAGGCACATGCGTCGATTATGCGCGAAGCACAGCTAAATTCCCGTTGAATCC
GTCCGCCACGCGACAGCGCCGGATTCAGCGCCGCTGCAGCCAGCTGTCCGGGTTGACCGG
CTGCCCGCCCCGGCGCAGTTCGAAGTACAGCGCGGTCACGCCCTGGCCACCGGAATTGCC
GACCTTGGCCACCGCATCGCCGCGGCTGACCCGGGCACCCGCATCCTTCAGCAGGGTGTC
GTTGTGCGCGTACAGGCTCATGTAGCCGTTGCCGTGATCGACGATCAGGATCATGCCGTA
GCCGGTCATCCAGTCGGAGAACACCACGGTGCCGTCGGCCACGGCGGTGACGGTGCTGCC
GGCGGGCGCGCCGATCAACACACCACTGCTGGTGCGGCCGTCGGGCAGCTTTCCGCCGTA
GCGGGCCAACAGGTTGCCCGACAACGGCCAGCCCAGGCCACCCACCTTCGGCGCCGGCGC
AGAGGCCACGGCAGGCGGGACCTTGGTGGGCGGCGGTGGCGGGCGGCCCTGCGCGGCGGC
CTGGCGTGCGGCACGCTCGGCGGCGGCCTTTTCAGCGGCCGCCCGCCGCGCTGCGGCGCG
GCGCTCGGCTTCGGCCCGTGCCGCAGCGGCACGCAGGTTGGCCAGCAGCGTTTCCAGTGC
CTTGGCGTCCTGGCCAAGCGCCTGTTCCTTCTCGCGCTGGTCCTTGAAGCGCTCATCCAG
CGAGGCGACGGTCCTGGCGCGATCGCGACGGTCGGCTTCCAGCGCCGCAGCCTGCTGCTT
CTGGTCCTGCTGCGCACCCTGCAGCTTCTGCTTGCGCTCGGCGATCTGCGCCTGCAGCAC
TTCCAGCTCTTTCAGGTCGGCTGTAAGCGTGGTGATGCGCTGTGCCCGCTCGCGTTGCAG
GTAGCGGTGGTAGGCCAGGGCACGATTGGCATCGGCCACCGTGTCCTGCGACAGCAGCAG
CTTCAGAGGTGCATGGTTGCCCAGCTGGTAGGCCGCACGCAGCAGGCCGGCCAGCTCGCG
ATGCTGCTGGGCGAGGTTGGCCTGCAGCGTGCTGCGGCGTTGTTCGGCCTCGGCCAGGGC
CCTTCCCTGCTCGCGCAGCGCAGTTTCAGTCTGCGCAAGCGCATGGCCGGTGCGGGCCAC
CTTCTCGTCCGCCTCACGCAGCTGCTGCGAGGCCTGGCCCCGCTGGCCCTCGATCTGCCT
GCGCTCCTGCGCCACGCCCTTCAACTCGCTACGCAGCTTCTGCAGCTTGCGCTCGGTCTC
GCGGGTGGTCTGAGCGGCGCCCGGCAACGGCAGCGCCAAGGCGATGGCCAGCCCCAACAG
CAGGCAGCGCCCGCCGCGGATGGCGGCGATGTGATGTCGGCGTGATGGGAAGGCGTTGTC
GCGCAAGGGCTTTCCAGTGACTTCAGGCAGTTGCAGGGGGTACCGGGGAATGGTGACATC
TCCGCACGCGGCCTGCCAGCCGCACATCCATCGAGGTCCCATGAAAACTCTTTCCATTCC
GCTGTTGTTGGGCGTCCTGCTCGTTGCCGGCCCCGCCGGTGCCCAGGACAACATCAGCAA
GGTCAACGGCAGCATCAGCGCCGAGCCTGGCCAGCGCTACGGCAAGCTGGATACCGTCAA
CGGCGGTATCCGGGTTGGTGAAGGCGTCGAGACCGGCAGCATCGACACCGTCAACGGCGG
GGTCAAGGTGGCCGACCGTGCACGTACCGGCAAGATTGAAACGGTCAACGGCGGCGTACG
CCTGGGCCGCGAGGTGATTGCACACGGCAGCGTCAGCACCGTCAACGGCAGCATCTTCAC
CGATCGCGGCAGCCAGATCGAAGGCGGCGTCGAAACCGTGAACGGTGGCATCGGCCTGGT
CGAAAGCCGCGTCGGCAAGGACGTGGAGACCGTCAACGGCGATATCACCGTCGGCATCGG
TTCCCAGGTCAACGGTGGTGTGCACGTGCGCAAGCCGAACTTCAGCGTCTCGCTCACCGC
CAGCCGCAAGCCGCGCGTGATCGTCGGCCCGAGTGCCGTGGTCAACGGCCCCCTGCAGTT
CGAACGCGAGGTGGTGCTTTACGTGCATCGCACCGCGCGCATCGGTCCGGTCACAGGCGC
CGAACCGATCCCGTTCGACACCGAAACCGCCCCGGCGGACTGAGCGCACCGGACCGCTTG
GTTCGGTGATACTCGCTGATACCGGCCGTGCACGACGTGCGGCCGCCCTTTGTTTTCCAG
GAATCGACGATGCCCCGCAAACTCCTCCTGTGCCTGGCCGCCGCGGCCGCGCTCAGTGCC
TGCAAAGGCGAAGACACGCCGGCCACCGCAGCGGCGTCAGCCACCGACACCGCTGCCGCG
AAGCCGGCGGCTCATCAGTTCTCCCCCGAGATCAACGCCGGCGACTTCGCCGAGATGGTC
AAGACCCTGGCCTCGGATGAATTCGAAGGCCGCGCGCCGGGCAGCAAGGGCGAGGAACTG
ACGGTCAACTACATCCGCGACCAGATGCAGCGCATCGGCCTGCAGCCCGGCAACGGCGAC
AGCTGGTTCCAGGATGTGCCGATGACCGAGACCACGGCCGACGCATCGACCGTGCTGAAG
ATCACCCAGGGTGGCAAGACCACCGAGCTGAAGTTCGGTACCGACATGGTGGTCGGCACC
CGTACCGGCCAGGCTGAGGTGAAAGTCGATGCCAGCGACCTGGTGTTCGTCGGCTACGGC
GTTGATGCGCCGGAGCAGAAGTGGAACGACTACGCCGGCCAGGACTGGAAGGGCAAGACG
GTCGTGATGTTCGTCAACGATCCGGGCTTCCATGTTGACGACGCGAAGCTGTTCGACGGC
AAGCGCATGACCTACTACGGTCGCTGGACCTACAAGTTCGAAGAGGCCGCGCGCAAGGGC
GCCGCCGCGGCGCTGATCGTGCACGACACCGCCGGTGCCTCCTATGGCTGGGACGTGGTG
AAGAACTCCTGGGCCGGCCCGCAGTACGACCTGCCGGCCAAGGATGACCCGGAAGCCCGC
ATTCCGGTGCAGGGTTGGCTGAGCGCCGACGCCGCCAAGGCGCTGTTTGCCGGTGCCGGC
CTGGACCTGGCACAGGCCTACAAGGACGCCAGCAAGCGCGGCTTCAAGCCGGTGCCGCTG
AAGGCCACCGCTACGGTCGACCTGAAGAGCCAGATCGCGCAGAAGCAGTCGCGCAACGTG
GTGGGCGTGCTGCCGGGCAGCAAGCGTGCCGACGAGGCCGTGCTGTACATGGCGCACTGG
GACCACCTGGGCAAGCATGAGGGTGAAACCGGCGACAACATCTACAACGGTGCGGTCGAC
AACGCGACCGGCGTGGCCGGCATCCTTGAGGTGGCCGAAGCCATGGCCCACCAGGATCCG
AAGCCGGAGCGCTCGGTGGTGTTCCTGGCGGTGACCCTGGAAGAGTCCGGCCTGCTGGGT
TCGAAGTACTACGTCTCCCACCCGACCTTCCCGCTGGACAAGATCGCCGGTGTGATCAAC
ATCGACGCGATGTCGGTGGCCGGCCGTGCCAAGGACGTGACCGTCACCGGCTTCGGCAGC
TCGGAGCTGGAGGACATCCTCAAGCCGCTGGCTGCGGCCCAGGACCGCACGCTGCATGGT
GAGACCTCGGTGCAGAGCGGCTTCTACTTCCGTTCGGACCACTTCAACTTCGCCAAGGCC
GGCGTGCCGGCCCTGTACGCCGATGGTGGCGAGGATCTGCGAGAGGGTGGCGTGGACGCC
GGCCGCAAGGCCGCAGCGGACTACGGCGCCAACCGCTACCACGGTCCGAAGGACGAGTTC
GACGCGTCGACCTGGAAGCTGGACGGGACTGTCGAAGACCTGCAGCTGATGTACGGCGTC
GGCAAGGAACTGGCCGGTGGCGATCATTGGCCGAACTGGTACGAAGGCAACCCGTTCAAG
GCAGCCCGCGACGCGATGATGAAGGACAAGGCTTCGGCAAAGTAAAGCCGGGCCATGCTC
GACTGAACATCGTTGAGAGCAGAGCGGCGCCCTACGGGGCGCCGCTTTTCTTTTGCGTAC
CGTCGGCGGCTCATCCACGGTTGGTGTGGATCTGCCGGTAGTGCCGGCCGCTGGCCGGCA
ATCGATTGGTAGCGGCCAACCTTGGCTGGCGCCATGCTTCCTCGCGGAGCACCCACGCAT
GGCGTGGTTCTATCGGCCATGTAATGCCATCGGGGTGCCGGCCCGCGGCCCGCACGACCC
GCATTTACTGCGCACAAAGAAAAACCCCGCTGCGTGAGCAGCGGGGTTTTGGGTGTAAAC
CCTGGCGATGACCTACTCTCGCATGGCTTGAG
>contig00026 len=58896 cov=32.4 corr=0 origname=NODE_26_length_58896_cov_32.419427_pilon sw=shovill-spades/1.0.4 date=20220914
GGAGCCCCTCGTGGCTGGAGCGAACTGCTGGATCATTGCACTAGGCCGGGGGGGGGGGGG
GGGGGGGGGGGGGGCGGGGGGGGGGACGGGGGGGGGGGGGGGGGGGGGGGCCGCCCGCGA
GCCCCCCCCCCCCCCCCCCCCCCCCCCCCCCCCCCCCCCCCCCCCCCCCCCCCCGGCCTC
TGACAGTTTCCGTGTGCATCAGCCACGGAAGATCAAAAGAAAGAATCAAAAGCCGATTGC
TTCCGGGGTCAGATCCCTTTTCCGCAGGAAAAGGGATCTGACCCCTCTTTCCCCACCCGA
TAACAACAATGCCTTTGCCGTCCGACGCGGGAAAAACGAGAGGGTTGGGCCGGGGTGGGG
TGGCGGGACCGTTGGCGCCATGGATGGCGCCATCGAGCTACAGGGATGTACTTGCAGCGT
GTCCCGCCACCCCACCCCCCCCCGACCCAGTACGTAGCACCAACGCGCCGACCAACCGCC
GTTGCAGTTGCAGTTGCCGTTGCTCCAGACGTTGCTCGTAAGCAGTCGCGGCCGCAGGCC
GCGCGGGACCACTCACAGATGCCGCAATTCCTGCTTCAGCGTCGCCACGCAGCGGCGGCT
GACTTCCAGCGGCTGCTTTCCATGCCGCAGCACCGCCTGCACTTGACCACCCGCGCCTCG
ACGCAGCTCCACCAGCTCGTGGCGCGCCACCAGGCAGTTGCGATGGATGCGGATGAAGCG
GCTGGCGAACTCTTCCTCCAGCGACTTCAGCGACTCCTCGATCAGGTCCTCGCCGCGCGC
ATGGTGCACCACCACGTACTTCTCTTCCGCCTGCAGGTAGTGGATGTCGTCCAGCGGGAT
CAGCCGCAGGCTGCCACGCAGGCGTGCGCACAGCATGCTGCGGGCCTGCTGCCCGCCGCT
GTCCTGCGGCTGGCCATCGCGGCCGGCCAGGAACGTGCGTGCACGTGCGATCGCTGCGGC
AAGGCGCTCGGCGCGGACCGGCTTCATCAGGTAATCGATGGCCGCCGCCTCGAACGCCGA
CAGCGCATGCGCGTCATAAGCCGTGCAGAACACCACCGCCGGGCGCGGCTCGAAGCTGGC
CAGGTGGCGGGCGGCTTCCAGGCCGTCCAGCCCGGGCATGGCGATGTCCAGCAGGACCAG
GTCCGGCTGCAGCTCCGCGCACGCATGCAGGGCCTGCTCGCCGTTCCCGGCCTCGGCCAC
CACGTCCACCCCGTCCTGCGCCGCCAGCAGGCTGCGCAGGCGTTCCCGCGCCAGCGGTTC
GTCATCGGCGATGACTACCCTCACGGTCGTCCCCTCACTGGATCGGCACTGTCACCTGGC
AGGCATAGTAGCCCTCGCTCCAGCCAGCCGTCATCCGCGCGGCGGCGCCGAAGCGCCAGG
CCAGCCGATGAGCGATGCTGTGCTGGGCATGGCCGGCACCACGCGCCAGCGCCAACCCCG
GCGCCTGCGGATCGGGTGCGGGATTGCGCACGCAGATCTGCAGCTCCTTGCCCTCGCGCA
CCAGCTGCAATTCGATGGTGCCGCCCTCGGGCAGCCGCGAAATGCCATGCAGCACTGCGT
TTTCCACCAGCGGCTGCAGTACCAGCCTCGGCAGTGGCAGGTCCCACGGCAGCGGCTCAT
CGCGCTGCCAGCGCACCTGCAGACGCTCGCCGAGGCGCAGCGACTCTATCGACAGATAGC
GCTCGGCCAGCTCGCATTCGTCACGCAGGGTGGAGTCGCCCTCGCCCGCGCCCAGGGCAG
CACGGAACAGATCGGACAGATCCAGCACCGCGCGTTCGGCCACCGCCGGATCGCGATGCA
GCAGGCTGGCAATCAGGTTCATGCTGTTGAACAGGAAGTGCGGCCGGATCCGCGCCTGCA
GCGCGTCGGCCTGGGCACGCGCGTTGGCCTGCACCTGCGCGGCCCAGCGATCGCTCACAT
AGAAGTAGCGCAGGGCAAGCGCGGCGATCAGTGCCGTGGTTGCCGCACTGCCCAGGGTGA
AGCGCCAGAAGCTGATGCCGCGGGCGAAGTTGTCGCCCAGTACCGCGTACAGTGCATGCA
CGATGCCGGCACAGACCACCGCGATCAGGGTCGCCAGCACGATCGCCGCGACAGCGCCCA
GCACCGGCGGCAGCCTCGACAGAGCCTGCCGCAGGAGGCACAGGCTGGCGGTCACCGCCA
GCGCCAGCCACAGCGCGAAGCCGCTGGCCGACAGCAGCTCGCCGAAGGTCCAGTGGCGGC
TGCCATCGGGCGCCAGCGCCAGCACCACCACCACCAGCTGGGCCAGGCCGAGCATCGCCG
CCAGCCGCGGCAGGCGGCACAGTTCCGGCATCCACGGCGATGTGCTGGCCGGGGGCATGG
CTCAGGCAGCGCCCAACCGTTCCTGCAGCCAGTCACCCAGCGCCTGGATCTCTTCGGCGC
AGACCTGGTGGGCCATCGGATAGCTGTGCCACTCCACCTCCAGGCCCAGCGCCTGCAGGG
CCTGCGCGCTGTGTACGGCCACCGCCTGCGGAATCACCGGGTCGCTGCTGCCATGGGCCA
TGAACGCCGGCACCTGCACCGCACCGTCAACGCGCCTGGCGCTCTCGGCTTCCGGCAGGT
AAGTGGACAGTGCGATCAGGCCGGCCAGTGGCGCGGTGCGCGACAGTGCAGCGGTGAGGA
TGATCGCCCCGCCCTGCGAGAAGCCGGCCAGGAAGATCTTCTCCGGCGCGACGCCGCGCT
CGATCTCACGTGCGATCAGCGCATCCAGCTGCAGCACCGATTCCTGCACGCCGGCCATGT
CGGCACGCGAGCGGAAGTCCATCCCGACGATGTCGTACCAGCCGCGCATCGGTACGCCGT
TGTTGATCGTGATCGGCCGCACCGGTGCGTGCGGGAACACGAAGCGCAGCGCCGGCCAGT
GCGGACGCACCAGTTCCGGCACGATCGGCGCGAAGTCGTGGCCGTCGGCGCCAAGCCCGT
GCAGCCAGATCACCGACCACTGTGGCGAGGCGCCGGTTTCCTGTTCCACCGTTTGCAGCA
TGATGCGGCTCCTTCAAGTTCGAGCCGCATTATGCCGCTGGTGCAGGGCCATCAGTACAG
CGGCGGTTGCTCGGCGGCTTCCCGGCGCAGCTGCGCGGCGCGCACCAGCACCGGTGGCGG
AATGTTCTCTTCGGGGATGTCGAGCAGGCCGAGGCGATGCAGGAAGGCACCCGGACCGCG
CGAGGAGGTCAGCGCCACCACCGGAACGGCCAGCACCATGCCGATCACCACCGGCGCCAT
CCAGGCTGCCAGCGACGGCGACACCGCCCACGCCAGCACACCCATGAACGCACCAAACAC
GCCCAACCCGCCGTAGCCACGGATCAAGGCCATCCACGAGATGCCACCATCGTCACGCTG
CTGTGCGTCCCAGCCGGAATCGCGGCCGGACAGCACTTCGGCCACGCCGCGCGACTGCAC
GTACATCACTACCGGTGCCATCAGTGCGGCCAGCACGGTCTCCACCAGCATCGACACGAA
CGCACGGATCGCACCGCCGCAACCGCGGCGGTCGACAGGGTCCAGCAGCATCGCCAGATA
GCCCAGCACCTTGGGCAGCAGCAGCACGGCCATGGTGGCGGCGAACAGGCGCACCACCTG
CTCCTCGTCCTGGGCCCGCCAGTACACGCTGGGTGACAGGTGCAGCAGGGCGTTGAAATC
GATGCCTTCCTGGAACAGCGGGATCGCAATGCCGATCAGCATCAGCATCGCCCACATCGG
CGCGGTGAAGTAATGGCCGATGCCGATCAGCATGTGGGTGCGGCTGATCCAGTGCAGGCC
ACGGCTGCCGACCACCTTGCCGTGCTGCAGGTTGCCCTGGCACCAGCGACGGTCGCGCAC
CAGCAGGTCGGTCAGGGTCGGCGGGCCTTCTTCGTAGCTGCCCCCCAGGTACGGCACCAT
GTGCGCGGCCCAGCCGCCACGGCGCATCAGCGCTGCTTCGACGAAATCGTGGCTGAGCAC
GTGGCCGCCGAACGGCTTGCGCCCCGGCAGCGCTGGCAAGCCGGCGTGGTCGGCGAAGGC
ACGGGTGCGGATGATGGCGTTGTGGCCCCAGTAGTTGCTCTCGGCGCCATGCCACCAGGC
CACGCCACGGGCGATCACCGGGCCGTACACGCGACCGCCGAACTGCTGCATGCGTGCGAA
CAGGGTGCGGCCACCGATCACCGAGGGCAGGGTCTGGATCAGGCCGACATCGGCGTTGTG
TTCCATGCCGGCCACCAGGCGCACGATGCTGTCGCCGGTCATCAGGCTGTCGGCGTCCAG
GATCAGCATCTGCGGGTAAGCGCCACCGAAGCGGCGCACCCAGTCGGCGATGTTGCCGGC
CTTGCGCCCGCTGTTGTCGCCACGGCGGCGGTAGAACAGCCGCGTCTGGCCGTCCGGCAC
GCGCTCGCGCAGTTCGGCGAATACCTGCTCCTCGGCGCGTGCGATGTCCTCGCGCCGGGT
ATCGCTGAGCACGAAGAAGTCGAAGCGTTCGAGCTGGCCGGTGGCGGCCACCGACTCGTA
GATCGCCTGCAGGCCCGCCAGCAGTCGGCGCGGATCCTCGTTGTAGGTCGGCATCAGCAG
CGCGGTGCGGCTGTGCACGGTCGGCAGCGGCTTGTCCGGGTCGATGCCAAGGCGATAGCC
GCGGTCGAACACGGCGGTCAGGAAGCCGGCCACGGCGCTGGCGAAGGACAGCGCGATCCA
GGCGAACAGGCCGACGAACAGCACCAGCAGGCAGGCTTCCAGCACGCTGATGCCATTGGC
CGACAGCACCCGCCACATCATGCGGGTGGCGATGGCGGTCATGGCCAGGGTGCCGCCGAA
GATGTAGAACCGGCGCAGGCCGATCAGGCGTGGCGAGGTACGGTGCCGACGGACCTTCAG
CTTGCCTTCGCGCAGGGTCTGTTCGGGCATCGGCAGCGGAGATTCGGCCGGCAGCAGCGC
CCAGCCGGCGTCGAGCCGGGGCGCATCCGCTTCCGCGTGGATGGTTTGACCCCCCATCAC
CGCTTACTCCCCACGATCGGCATGGCCGGCCGTCCCGGCCGGGCTGCATGCGCGAAGGTT
CCCGGCGCGCCTTCCCGGCGCCCGCACTTGTCCTGGCTGTACCGGCCCTTGGCCGCACAG
TCGCTGTCTGTCACTACCGGAACCCACACGATCTCCAACGGGGCGGAATCGAAAATGCGG
CCCAGTCTAGGGCGCCGGATGTAAGCCGAGTGCGAAGGTCTATGCCGGGATTTATCCCCA
TTCAGCAAACAGCAGGCGATGGTGGACCGCGCAGGGGAATGTCGCTTCGTGGCACCGGGT
ACTGGATCGTAACAAACGCGAACGGTTATCATTTCATTAACCAGGCAGGTCGCCGTCTTC
CTTACGGCCGAGACCCACCCAGCTGCGCCGGCCCGAACCGTGCGCCCTACGACCCATGGA
AGGGGGCTGCCTGCTGTCTGCGTGCGCCTGCTGCTTCCACCGGGTCCTCCTCCTCCGATG
GAAGCCGTCATGTCCCTGTCGTTCCGTACCCCTTCCGCGCGCCTGCCGCGCACCCGCCTG
GCCTGCGCCCTGGCCACCGCCTGCCTGCTTGCCCTGCCCGGCCTGGCCGCCGCAGAGGCC
AGTGCCGATGCCTCCACCAAGGATCTGGATACCGTGGTGGTCACCGCCTCGGGCAACCAG
CAATGGATCAAGGATGCGCCGGCCAGCATCAGCGTGATCAGCCGCGAGGACATCGCGCGC
CAGCCGGTGCACGACCTGGCCACCCTGCTCAGCCGCGTGCCCGGCGTGACCGGTGGCCTC
AGTGCGGTTGGCGAGCAGTCCAAGATCAAGCTGCGCGGCATGCCGTCCAACTACACGCTG
GTGCTGGTGGACGGCAAGCGCATGGGCAGCTCGGCCTCGACCAACTACCGGCCGGACCTG
GGCCGCCAGGACCTGAACTGGATCTCGCCTGACCAGATCGAGCGCATCGAAGTGGTGCGC
GGACCGATGTCGTCGCTGTATGGCTCCGACGCCATGGGCGGCGTGATCAACATCATCACC
CGGCGCATCGGTGATGACTGGAGCGGCAGCGCCACCCACAGCTATACCCGCCCGGGCGAT
GGCAAGCGCGGCGACACCCAGCAGATCGGTGCGACGTTCTCCGGCCCGCTCGGCGAGCGC
TTCGGCCTGCGCATCGGTGCCAACAGCATGCGCCGCGATTCGGATCGCTCCAATGGTGGT
GTCTACGGCAACGCGTATGCAGGCGAGAAGGACCGCAATGTCGATGCGCTGCTGCAGTGG
AAACTGAGCGACGCGCAGGAACTGTCGCTCGAAGCCGGCCATGGCGTGCAGCAGGCCTTC
ATCGACGCTTCGCTGGAAAAGCAGGATGAAGGCGCCTGGGGTGCCAGCGAACTCAAGCGC
AGCTCGCTGGCGCTCAACCACGATGGCAAGTGGAGCTTCGGCAATTCGAAGATCAGTGCG
TACTGGACCGAGTACAGGAACGACATCGGTGCTACCGGCCGTTCCGAAGCCACCGATACG
ATCATCGAGGGCAGCCTGACCACGCCGTTCACCCTCGGCGTTGAACACCAGTTCGCCGTG
GGCGGCCAGTGGAAGCGCCAGGAGCTGACCAACACCGACACCATCGGCCGCGCGCCGATC
GACTATACCGGCAATGCCGTCAGCGGCTCCGATCTGGAAGTGGATACCTGGGCCCTGTTC
GTCGAAGACGAACTGAAGCTGCACCGCACCCTGGCACTGACCCTGGGCGCGCGCCTGGAT
CACCATGAGAAGTTCGGTGGCCACGTCAGCCCGCGCGCCTACCTGGTCTGGCATCCGGCC
GAGCAATGGACCATCCGCGGTGGCGTCTCCAAGGGCTTCCGCGCCCCCAGCCTGACCGAG
AACTCCGCCAGCGCCGCCACCCAGTCCGGTGGCCGTGGCTGCACCTCGCTGATTCCGCTG
GGCTATACCCGCGGCGGCTGCTACATGGCCGGCAATCCGGACCTGGACCCGGAAACCAGC
ACCAACCGCGAAATCGGCATCAGCTTCGACAACGATCTGGTCGATGCCGGCCTGACCTAC
TTCCACACCGACTTCAGGAACAAGATCGAGTACGCACCGCTGGGCAGGTTCAACGGCATC
TGGTGGACGCGGATGAGCAACGTGCAGCGCGCACGCACCAGCGGCATGGAAGGCAACTTC
AATGTCCGCTTCGGCGAGCACTGGCGCTGGCGCACCTCGGCGACGTGGATGAAGGAAGCC
AGGAACCTGACCACCGGCCGCAACCTGATCGATACCCCCGAATTCTCGGGCTATTCGTCG
CTGGACTGGACGCCCGACGCGGTGTTTTCCAGCAGCCTGTCGGCGCAGTACACCGGCAGG
CAGGCCGGCACGGCGACGACCTTCCTCAAGGCCTACACGCTGTATGACCTGACCGCCGCC
TGGAACGTCAATGAGGTACTGACCCTGCGTGGCGGCGTCAGCAACCTGGCCGACAAGAAG
CTGTATGCGGAAGGCTCCACCGATTACTTCGTGGCCGGGCGCAGCTACTTCCTCAGCATG
ACCGCGCGGTTCTGACCAAGAGCGTCCGCCGCGATCGCGCTGGCGACGGGCCAGCGCGAT
CGGCGGTGTTGCGGATTACTCGCTTTCCAATGCGGCGGCGGGCGCCGCGCTCTGCGTAGC
CGCCGTGCGTGCACGGTCCATCGCCACTGCCAGTTGCTGGCGTGCGAGCAGCTGTTGTGC
CTGCACCACTTCAGGTGTCGGCAGGAGCACCGGTCCCGGTGCGTTTTCCGGTGTAGCAGG
TGTGGTCATGCAACCTCCATGGACATCCCGCCGCCGCACGGATTCAGCTGGTGCGGCAGC
GGAACTGCGCACCCTATCCTAAAAACAAGGCGGGCGGGTGACGGTGCGCGCCCCTGCCGC
AGCAGCCGGAACAAGGCAGGCGTCACATTTTTGACGGTGACGCTTGGATCCTGAATAGGA
CTTGTCCTATCATGAAAACGTTTTCTCACAGGGATGTCTCCCCCCAATGAATACCACTGA
CCTGTCCCAGTTCAGCCCGAAGTGGCAGTTCCGCTTCAACTTCTTCCGCCAGCACGGCGC
CCCCAAGAACCCCGGCTTCAAGCAGGCCTGGAAGGCGCTGTCCTTTGGTGACCGCCTGAA
GATCAACCTGAACTTCTTCGCGTTGTTCTTCGGTGCCATCTACCTGCTGATTCTTGGCAT
GTGGCGCAAGGCACTGGTGGTGATCGGCATCAACATCGCGCTGGCCATCATCACCATGTT
CCTTCCGGACGTCGTCGGGCGCATGCTGTTCATCGCCATGAACCTGCTGGTCGCCTCCAG
CACCAACTACAGCTACTACCTGGAGAAGGTGGAAGGACGTACCAGCTGGAACCCGTTTGA
AGGAATGTTCTGAGCCATCAGACCTGCGCAGGATGCGCGGCAAGGATGCCACCGACGCCC
GGCCCCCGCCGGGCGTCTTCGTTTCCGGGATCAGGCCGCGCGGCGGGCCATGGCCTCCGG
TTCGGCCCGCAGGCGGAAGCGCGAGACCGCCACGGCCAGCTGCTCGGCCTGCTCCTCCAT
CGCCCGCGCCGCGGCGCTGGCTTCCTCCACCAGTGCGGCGTTCTGCTGGGTGGTCTCATC
CATCTGCACCACGGTCTGGTTGACCTGCTCGATGCCGGCGGACTGTTCGCGCGACGCAGC
CGAGATCTCGGCCATGATCTCGTTGACGCGCCCCACCTGGCCGACGATGGCCTGCATGGT
ACGGCCCGCACCGTGCACCAGCTGCGCACCGGCACCGACCTGTGCCACGGATGCGTCGAT
CAGCTCCTTGATTTCCTTCGCTGCGCCCGCCGAGCGTTGCGCCAACGCGCGCACTTCGCT
GGCGACCACCGCGAAGCCGCGGCCCTGCTCACCGGCCCGCGCCGCTTCCACCGCCGCATT
CAACGCCAGGATGTTGGTCTGGAAGGCGATGCCGTCGATCACCGAAATGATCTCGGCGAT
GCGCTGCGAGGAGGCCTCGATCTGCTCCATGGTCTGCACCACCTGGTTGACCACTTCACC
GCCCTCGCTGGCAACGTCAGCGGCGGATCCTGCCAAGGTATTGGCCTGCAGCGCGTGATC
GGCGTTCTGGCGCACGGTGGAGGTCAGCTCCTCCATCGAGGCGGCGGTTTCTTCCAGGTT
GGCGGCCTGCTGCTCGGTACGACGCGAGAGATCGCTGTTGCCCGCAGCGATCTCACCCGC
CGCCAGGCGGATGCTGGCGGCCGACTGCTGGATCTGGCCGACGATCTGGGTCAACTGCTG
CACGGTGCTGTTGGCATCGTCGCGCATCACCGCGAACACGCCATGGAAATCGCCGCGCAT
GCGTGCGCTGAGGTCGCCGGCGGCAATCGCGCGAAGCAGCGTCGAAAGCTCAGCCAGGTT
GTGATCGCTGACCTGCATCATGATGTTGAGGGTCTCCACCATGCGGCGGAAATCGTGGTC
GAAGCGCTGGGCATCACCGCGTACAGCGAAGTCGCCGGCCGCCGCGGCGGCGGCCAGCTG
CTGGATCTGCTCGTTGATCGCGGCCAGGTTGCTCTTGGTGGTGGCCATCGCTGCGGTGAA
CACCGCCTTCTCGCCCGGCAGCGCTTCCATGTCCACGCTGAGGTCACCCACCGCGTAACG
CTGCATCACCTCGACCAGGCGCTGGGTGACCGCATTGCTGGAAGCCACCAGCTGGTTGCT
GTCGGCCACCATGCGGCCGTACTCGCCGGGGAAGGCAGTGGCGTCCATGCGGTAGCTCAG
CTCGCCAGCATCGTGGCGGCGCGCCATTTCCGCCTGCGCCGCCATCACCGCCTGCAGCTG
CCCGCGCATGCCCTGCATCGCGTCCAGCAGGCGGCCCACTTCATCGTTGCTGCGCGCAGG
CAAGGTGCTGTCGAGCTTGCCGGCGGCTACGTCACCCGCCACCCGCACCGCTTCGGCCAA
CGGGCGGATCGCCAGGCGGCGCAGCAGCACATAGACGCCGGCACTCAGCGTCAACGCGGC
CACCACGCCCACCAGCAGCGTCAACCACAGCAGCTGGCGCGCCTCGGCCACGATCACCGC
GTGCGGCATCACCACGCCCAGCGCGAAGCGCTGCGGGGCATTGCCCACGCGTAGCGGCAC
GTAGACGCGCACGTTGCCGGCTGCATCGGGCGTGAAGGCTTCGAACCGGCGGTCGGCGGC
GATGTCGGCCAGCATGCTGCGGGTCAATGCGTCGGTGCGCGGCTTGCCGATCTCGGCGGC
ATTCGCCGAGGCCAGCACCACGCCGTTGGGCGAAAGCAGCTCGACGCGGCCTGCGCCCAT
CGGCGTCAGCGTCGCCAGGTGCTTCTGCAGCGCCGCCAGCGAGAAGTCGACGGTGAACAC
GCCGAGGAAGGTGCCGTTTTCGACGATCGGCGAGCTCAACGTGCTCATCAGCACCTGCTG
GCCGGCGATGTCGTAGGCATAGGGCTCGCTGACCTTGGGCAGCTTGTCGCGGCTGGGTAC
CACATACCAGTCGGCCGAGCCGTCGGCGGCTTCGGTGTAGTCGGTCATGGTCGACTGCTG
CGGCTTGCCGTCATGCCAGGCCCAGTAGCTCATGTAGCGGCCGCTGGCATCGTGCATCGC
GGTATTGGCGAACTCGGCATCCTTGCCATCGAAGGCATCGGCCTCCCACATGGTGCTCTT
GCCCAGCCACTCCGGGTGGGTGCGCAGCTGCTCGCCCAGCACGGCAGCCAGGCTGGCGCG
ATCGGGCACGTCACCCCGCGCACGCTGGGCGAGCACGGCTTCGACCATGGCATCGTTGCT
GGCAAACGCCGTGCCCAGATCGGCGGCGACCTGGCGCGCTTCAGCGTTGGCCTCGCTGGT
CATGGTCTGGCGCGAGGCATCGATCAGGCTGGCACTGGCCTGGCGATAGATCAGGAACGC
CGTCAGGCCGAAGCACAGCAGCGCGATGACGGCGGTGCCCAGCATCAGCTTGTGGGCGAT
GCTGCCCGGGCGGCGGGCAGCGGCGGAACGGGAAGAAGGCATGGAGGGGTCCGCAAGGCA
GTTCAGGACGACCGGCACCGGGAGGGCACCGCGCAGGCGCGCGATCCGTCGCGCAGGCCA
CCGGCCGCCGGGACCCGCCCGGCGCAGGAAGCGCACCGGGTTAGCGGCCGCCTGCCAACG
AGGTTGAGGCGACCGGCCTACACATTCCTGAATCCACTCAGGGACGGGACAGAGGATCCG
TCCCCGCGTCCCCTATTCGGCCACCCGATCCTTGATCCACTCCGCGCGTGGCAACACCTC
GATGCTGCCTGCGGCGTACTGCTGCAGCACGGCGTCCGGCCCGAAACGCGGCTGCCACCC
CAGCTCCCTGCGGATGCGGGCGCTGTCGTAGACGCGGTCGACGCTCAGCGGCAATGGCCA
GCCGCGGCGCTCGAACTCGGCCAGCAGCTGCGGTACGCGCCGGGCCAGTACGTTGCGCGG
CTGGGTGGCCAGCTCGAGGCAATCCTCGCGACGGAACGGGGTCGCGGCGCAGGCGATGTA
GCGGGCGAAGGCCGGCCCCTCATCCAGCAGCAGCGCGGCATGGGCACTGGCCACGTCACG
GGCGTCGATCCCACGATGCAACCGGAACATCGCCATCCGTTCCGGCGGTTCCGGGAAGCA
GCGCCCCATCCGCAGCACGCGCACCCCGAAGTCCGGTGCGGCGGCAGCTTCAGCCAGGGC
CTCGGCCTGCAGCTTGCTGCGGTGGTAGATCGTTCGCGGCAGCGGCTCGGTATCCTCATC
GATCCAGCGGCATCCCCCTGCCATCACCGCGTGGCCGTACAGCGCGGTGGTACTGGTCAA
CACGAACCGCCGCGCGCCTGCCTCGCGCGCCGCCTGCAGCAGGTGCGCAGTCGCGTCCAC
GTTGATCTGCTGGAACACCGCGTCCGGTACCAGGCCCACGTGTGGCGCATGCAGGGCCGC
GGTATGGATGACCGCGTCGACGCCCTGCACCGCGCGCACGACGGCTTGATGATCGGTGAC
ATCGGCAATGATGCGCGTGGTGGCAAACGGACTGCGGTCCAGACCCACCACTTCATGGGC
AGCCGCCAGCGCGCCGAAGATCGCGCGCCCGATCCGCCCGGAACTGCCGGTCAACAGAAT
CTTCATTGAGTCCATTCACTCGAAGCGCCCGGGAACTACCGGGATGCTTCGATTCTAGGC
ATGCAACGGAACATCTGCGATAGGACGACCGCGCAACTGTGCGTTCATCCTGACGACTTC
GGCGGAGCCAGCAGTTGACGCGCGATGGAGAGTGGATCGTCGCCGCCTGCCGCGTGGGGC
GCGACACCGGTCCGTTCGCCGTTGCCACCGGTGCGCAGTCTGATCGGTTGCCGGTCCGGA
ACGCTGATCTGATAGCCATCGGGCAGCAGCACAGGATCATCGAACATATGTGCGGCACCG
CCACTGCGGCCGCCGGCGTTGCCGCACATCCGAGGGCCGGCAGTGAATACGCGACGAATG
CGGCCGCCGGGCCGGCTGCGTGATCATCCCGGTGCGCAGGGCGCGTGAAAACCGGGGCGA
AGATAGCGACCTGGACTTAGCGTGCGATGGCCAAGCATGGACGCCGTCGTCCACGAAGGC
GGCGTCCACACTGCAGGAGATTTCACATGACTGAGCAGAACCCGCGCAGCTCCAACCGGG
GCTTCGCCTCGATGGACCAGGACAAACAGCGCGCGATCGCCGCCAAGGGCGGGCGCGCGG
CACATGCCTCCGGCAATGCGCACGAATTCAGTCCGGCCGAAGCACGTGTCGCAGGCCGCA
AGGGCGGCGAAGCGATCAGCCGCGACCGCCAGCACATGGCCACGATCGGACGCGAAGGTG
GACACGCACGCCACGCCAACGCGCGCCAGCAGCAACAACAGCCTCAGGCGATCGAACGCA
CGGCAGAGGACCCGCAACGCCAGCAGGGCTGAATGCTGCGCGTCAAGCCGATGCACGCTG
CCGATGCAGCCCAAGCGCCGCAAGCAGGGCCAGCGCACCCGCCACCGCCATCGCCCAACC
GAACCCGCTGGCCATCGCACTGCGGTACCAGGTCAGCACCTGCGGCGTGGCGTGCATCGA
GCCCGGGTGCAGGATCAGTTCACGCGCCTGCGCAACAAGCCGCTGCTGCCCTGCGGCCTG
TGCGCAGGCGGTGAACTGCTGTACGGCACGCTGGCCCATCAGGCTGCCCATCAGCGCGAT
GCCCAGGCTCATGCCTGCCTGGCGCAGCGCGTTCATCGTGGCTGACGCGATACCTGCGCG
TTCGGCCGGTGCGTTGGCCATGATCGCCATGCCGGTCGCCGGCACCGCCAGCCCCATTCC
AATGCCAAGCAGCATCAGCACGGCAGTGGCATAAGCGCGCGAAGTAGCCGGTTCGAACGT
GGCCATTGCGCACAGCGCCACACCGGCCAGGACGTAGCCCAGCACCAGCGCGGCATGCAG
CCCGAGGCGGGCAACCAGGCGCCCGAACAACAGCGAGACAACACCCATCAACAGGAACTG
GGGAGCCAGCTGCGAGCCTGCCAGCGCGGCGCTGTGCCCCTGTGCCTGCTGGAAGAAAAG
CGACAGGAAGAACAGGCTCGCGTAGGCGGTGAAGCCCAGCACGAACGAGGCCAGGTTGAG
CATGCGGAAGCGACCGTCGGCGAACAGGTCCAGCGGCAGCAGTGGCCGTGCCACCCGCCG
CTCGACGATGCCGAACAGGATCAGCCCCGCAATTGCGGCGCCCAGCGCCAGAAGCGTCAC
CGGGGCCAGCAGGCCCTGCTCGCCGATCGCGATCAGGCCATAGCACAGCGTGCCCAGTGC
ACCGATGCTGAGCAGCTGCCCGGCCGGATCCAGCGCGGCGTGCTGCGGGTGCCGTCGCTC
GGCGATACTCCAGGCGCCAAGCACAAACGCCAGCAGCCCCAAAGGCAGGTTGATCAGGAA
GATGCTGGGCCAGCCGGCCCGCTGCACCAGCGCACCGCCGAGCAACGGGCCAAGCACCAG
GCCCAGCGCGCTGAAGGCGGACCAGCCACCGATCACGCGTGCACGCTGGCCCGGATCGGG
AAATGCGTGACTCAGGATCGGCATCGCACTGGGAATCAACAGCGCACCTGCCACGCCCTG
CACCGCGCGCCCGGCAACCAGGGTCGAAAGGTCCTTGGCGCAGGCGCACAGCAGCGAGCC
CATGGTAAAGGTGGCGACGCTCAGCAGCCACATCCGCCGATGACCGTAGCGATCCCCCAA
CGGACCGGCCGACAGCATCAGCGCCGACAGTGCGATCGCATAGGCGTTGATCACCCATTG
CAGGCCCGCCATGTCGGTCTGCAGCGCCTGCTGCAGGGTTGGCAGGGCCACGTTGACGAT
GCTGATGTCCAGCGAAGCGAGGAATGTACCGAGGTAGGCCGCCAGCACCAGGGCGGGCCG
TTGGAGGCGTCTCATGCGTGGATCCGGGGGGAGGATGTGCGCGCATCCTATCGACTGACT
GACCGTCGGTCAATGACTGGCGGTCAGTCAGTGCGCAGGGGCAGCTAGAATGGCGTCCGT
CACACCCGGATACCGCCCACCATGCAGACCCCAGCTGTCGCCAGGCCTCGCACCAAGCCC
GCCGAAACCCGCCAGGAGGAACTGATGGACGCCGCGCAGGCGTTGTTCCTTTCGCAGGGC
GTGGACGCCACCACCATCAGCGACATCGTCGCCGCGGCCGACGTGGCCAAGGGCACTTTC
TATACCTATTTCGCCTCCCGCACCGAGATCCTGCAGGCGCTGGCGCAGCGCTACACGCGG
CAGTTCATGGACGAGGTCGAGCAGGCAGTGCAGCAGCACCCTGCCGGTGATGGCGCAGCG
CGCCTGCGCGCCTGGATCCGCGCCAACATCGAGATCTACGCGCGCACCCACGCGTTGCAT
GACGTGGTGTACGCCAACCATCACCACCACCAGCGGGGCAATGCCGAGCGCAATGCGATC
CAGCAGCAGCTGCTGGGCATCCTCGAAGCGGGCAACGCAGCCGGACTGTGGCAACTGCCT
GCTCCACAGGTCACCGCCTCGTTGATCTATGCCGGCGTGCACGGTGCCACCGACGACCTG
ATCGCCACACCCGCACAGGATGCCGATGCCTTCATCGCCGCTGTGGAAGCGGATTGCCTG
CGCATGGTCGGCGTTCCGGCAGCGCCGACGCGCAGCGGCAGACGCCGCTGACGCAACGCT
TCCCGCTCAGGTGTGGGCGAGAATGTTCAACAGCCGCCCGAACGGGTCGCGGACGAAGAA
ACGACGCACTCCCCAAGGCTCGTCGGCAGGGCCATACTCCAGCGGGATGCCGGCCGCGTG
CATGCGCTCCAGCACCTGCTGCAGGTCGTCCACTTCGATCGACAGATCGGGCACCGCGGT
GCCGGAACCCCCTTCGCTGGCAAAGCTCACCTGCGCCAGCGCACTGCCCTGCCCGCCATG
GGTGACGATCCAGCCATGATCCATCACCACCGGCATGCCCAGCAGCCCGCCATAGAACGC
TGCGGCACGCGCCGGGTCGGGCGTGGCGATGTTGGCGACAATACGTTTGACGGCCATGTG
CAGCGGCTCCGGTGCGACTTCCCATCCTCGCCGCTGCGTGCATGGCCCGCAAGCGGGCTC
GGGCCAGATGCCCGCATCGCCATCTGAGGCGATCGCTGGAACAGAAGAGCCCCGTCGATG
ACGGGGCTCTGCGTAAGGCTCAAACGGCGCGACTCACACGCCCATGCACAGATCGACCAC
GCAGGTGTTGTACGCCTGCTGGCATTCACCGGCATCGGTGCCACTGGCCAGGCACATCTG
ATAAGCCCGCCAGCACGGCTGGTCGCAGGGCTCGACCGGCCCTGCCACTGCCACCGAACC
GGTACACGCCAACGCGAATACCGCCACTGCGATCACCTTCCTGACAACACGCATCGCCAT
CACTCCTTGATAAGCCTGGTGAGCCCAGGCCGGCCCACGTTAGCGAGGACACGGGGAGAC
GAAGTGAAGCCCACTGTCACGCACACTTAACCTGTTCACAATTCTCCTTTCACATGCATG
GGGGATGTCGCCACGGATTGGCGTTAACGGCCTTGTTGCCCGTCCACCAAGGAAGTTGCC
CGATGAATCACCCGCTGCACGGCCGTTCGTCCCACTCCCGCTCCCGCTCCCCGCTGCACA
GCCGCCTCGCGCTGGCCGTGTCCAGCTCCCTGTTGCTTGCCGCTGCCGCGCCCGCCATGG
CCGGCGAGGCGCTGGACGCATGGCAGCAACAGCGCCAGCTGCAGGCGGCGTGGGCACAGC
CCGCCGTCAGCGCGCCTGCAGCATCGACGGCCGCCATGCCTGCGGCAACCGCCACCGCCC
TGCTCGGCAGTCCGGGCGATGCCGCCAGCTGGCGCAGCGATGAATTCAACGCCGACTGGG
GCCTGGGTGCGATGGGGGCCGACCACGCGTATGCCCGCGGCCTGACCGGCAGGGGCGTGC
GCCTGGCGCTGTTCGACACCGGCTCGGCACTGGCTCACCCCGAATTCGCCGGCCGCAACA
CCTCCAGCATCACCATCGGCCCGAACTGTGCGTCACCGGGAACCGTCGGCGGTACCGGCG
CGTGCAGCCAGACACAGGGTGATCAACCGGGTATCAACTACTACACGCTCGGCGCGGGCG
TGCCTGCTTCCCTGCAGGCCAACATCATTGCCGCAGGCCGTGAATGGGGTTTCCGCTATG
CCGATCACGGCACGCATGTCCTCGGAACCATTGGCGCCAACCGCAATGGCACGGGGATGC
ACGGCGTCGCCTTCGGTGCAGATCTGACGACCGCCCGTGTATTTGGTGACACTTACTACG
AATGGAGGCGCCAGGCGAGCGGAGGCTACCTGCCTGAAGCCGTGGAACGGACGGATCCCG
ATGGTGCCGCAAGGCTGGACATGTACGCGCAGCTGCAGGCACAAGGCGTGCGTGCCATCA
ATCACAGCTGGGGCATCTCCACCCGCAACATGACCGTGGCCGCACTGGATGCCCAGTACG
CACGCATCGGTGCCGGCTACGACGTATACGGAAGCATCTACAAGGACAGTGCGAACGCCC
CCGCTTCGCAGTTGATCCAGGTCTGGTCGGCCGGCAATGGCAGCGGCGCCGTCGCCGGTA
TCACCGCGGCCCTGCCGCGCTGGAAGCCGGAGATCGAGCCCTACTGGCTGGCCGTCGCCA
ACGTTCGCCAGCCCAATACAGCCAATGGTGAAACCGACTACGTGATCAACGCAGGCTCGA
GCATCTGTGGCGCTGCCGCCAACTGGTGCATTTCCGCACCCGGCACGGCAATCCTCAGCA
CCATCGTTTCCGGTGACATCCAGGGACGGCTGGAGAAGACCGCAGACTACGTCCGTCTTC
TCATCGACAGCCAGAATCCCACGTACGACTACGGCCTGAAGACCGGCACGTCCATGGCCG
CCCCCCATATCACCGGCGCACTCGGCCTGTTGATGGAGCGCTTCCCCTACCTGGACAACG
CCCAGGTGCGCGACGTCCTGCTGACCACCGCGCGCGATCTCGGTGCGGCAGGCGTCGACC
CGATCTACGGCTGGGGCATGGTTGACCTGCGCAGGGCCATCGAGGGCTATGGCTCGCTGC
GCGTGGATACCAACGTGGTGATGAACCAGAGGGCCGGCGGCCTGAAGGTGTGGGAGGGCG
ATGCCTGGGACGACTGGACCAATGACATCGGCGGCCCCGGCACGCTGACCAAATCCGGCA
TCGGTTGGCTGCGCCTGAGCGGCGACAACAGCTTCAACGGCGCGGTGCTGCGCGAGGGCA
CGCTGGAGTTGAACGGCAGCAACACCCTCACCTCGGCGGTCGATGTGCAAGGCGGCCGGT
TCCTGCTCAACGGCAGCCTGGTCTCCACCGCACTCACCACCACCGGTGGCGTCAGCACGG
TCAGCGCCAGCGGCGTTCTGAAGGACGGGAACCTGACCGTCAATGGCGGCGTGGTGTCCT
TCAATGGCATGCAGACCGGCGGCACCACCACGGTCGGCAGCAACGGCCTGCTGAAGGGTA
TCGGCACGTTGGGCAGCACCCGAGTGGACGGCACCATCGCGCCCGGCAATTCGATCGGCA
CGCTGACCATCAACGGCGACTACGTGCAGGGCGCGACCGGCGTCTACGCCGCCGAACTCG
CGCCTGGCGGGCGCAGCGACCAGTTGCACGTGACCGGTACCGCCACCCTCGGCGGCACGC
TGGTCGCGTTGCCGGAACCAGGCATCTACTATCTCGGCGAGCAGTTCAACTTCATCCGCG
CTGACGGTGGCATCAACGGCCACTTCGCGAAAACCGACTTCAGCGCGTTCTCGCCGTTCC
TGCAGTTCAGCCTCGCCTACGGCACCAATGGCACCCGCATCGACGTGGCACGCGGTGCCT
CGCTGGCCAGCGCCGCCACCACCCCGAACCAGCGCGCGGTGGCCGCCGCGGCGGACCTGC
TGGCAATCAACCAGGGCCTGCCCAAGCCGCTGACCCAGCTGTTCCCGCAGCAGGTCGGCG
GCGTGCTCGACGGCCTCAGCGGCGAACTGCACGCAGCCACGCCGCTCGCACTGGTGGAAG
GCAGCCGCTACGTTCGCGATGCCGCGCTGTCCCGCCGTGCAGGTGCAGTCGCGCCAGGCG
CCGATGCGGGCGACGCCACCGGCGCCTGGGTGCAGGCTCTGGGCAGCAACAGCAGGCTGG
ACGGCAACAGCAATACCGCCCGCACCGAAGCCAACAGCAACGGCCTGCTGGCCGGTATCG
ACCACGAGTTCTCTGGCTGGCAGGTCGGCGTCCTGGCTGGCACCGGCCGCACCGACGTCA
AGCAGCAGGCGCTTCGTGCCAAGTCGAAGATCGACAACACCCACTTCGGTGCATATGCCA
GTCACAACTGGGGCGGCCTCGGCCTGCGTGGCGGCGTCGCCTGGAGCAAGCACAAGGTGA
AGAGCACCCGCGATGTCGACTTCGCAGGGTTCAGCGACAGCCTGAGCGCCCGCTACAACG
CGCATACCCGCCAGGCCTTCATCGAAGCCGGCTACCGCTTTGGTGGCCCGGAGGCCGGGC
TGGAACCCTACCTGCAGGTCGCGCGCGTGGAGGTGGACCTGAAGCCGATCAACGAGCGCG
GTGGTGCAGCCGCCCTGCACGGCAAGGTGGACGACACCGGCACCACGATCGCCACCGCTG
GCCTGCGCTTCGACAAGGGCCTGAAGGCATCATTCCAGCAGGACAGCTGGCTGCACCTGC
GTGGGGGCGTGGGCTACCGCCGTGCCTCGGGTGACCGCCGCCAGCTGGCCGACCTCGCAT
TCGCCAACAGCAGCACCACCTTCGCGGTCGAAGGCGCCCCGATTGCCGACAGCGCCGTGC
TGGCCGAGCTGGGGCTGTCGGCCTGGCTGACCCCGCGCCAGCAGCTGGAGCTGGGTTACA
GCGGCCAGTACGGCAGTGAAAGCCGCGACCACAGCGCCAACATGCGCTGGTCGGTTCGTT
TCTAGACGCGTGTTCTCCTGACGGTTTGGGGCGGCCTCAGGGCCGCCCCCTTTTTATCCA
CGCCCCAGGGCTGTGCGCGATACCCCAGGATCATCGCGTCCTGGATCCATCCGTGGAGCG
TTACGCGTGGATGAAGATCGACTGGAGCCGGGTCGCCCAGCCATTGCACCCGGTGGAGTT
GAACGCCTCGAGCCGGACATTCTTCCCCGATGTCAGCGCTGCCAACGCCGCCGCGTACGC
TTCCTTGGCACCCGGCCGGGACATGTCGATTGCAAAGGTATCGGTATTGCAGAAGGCCGT
ACTCGAAACATGCACGTACACAATTCCCGCCGGGCCGTCCATGTACGGCCGCAGCGACAG
AATCGTCATCTGATCGCTGGTTGGCTCCGCCTTCAGTGGTGCAGACAGGCACAAGGCCAA
CGTCAAGGCCACCCCCGCTCCCAACTTCCTGCGGAAGCCCGGCGTCGCGTCACTCATCAT
CATGTAGTTCCCCTGTGGATTCAGACATCAGGCCTCAGGCATCGTCACGGCCCTCAGCTG
CATTACCCCGGAGGTGCAGCCGTCGACACGCAATCCAACACGCAGCTTGTTCTGCCAGGC
GATGAGCAGCATCGAGACCATCTCCCTCTGCATCGGATGATCATTGAGGAGAATGAAGCG
ATTGCCACCCCCACAATCCGAGCCCGCTGGAAGCACACCTTGCGTCACCAGGTAGAACCC
TTCCCCGCCCCAGCCAGTTGCGACGGATACGATCCGATGGCCTTCCAGGTTGTAAGGCTC
TGCATTTGCCGTTGAGGCCAGGCCAGTTCCCAGCACTGCCACCAGCGCCAGCAGGACCTT
GCCGCCGATGGCGCCACGCGGGCGCGATACAGCACGTACTCCATCCATGTTCTTCCTTCC
CCTGTCATGAACAACCGGTTGACGGTGCACTGCGCCCCGTGCGGTCCGCTACGCTCAGCC
CAGCAGCAGCTGGTACAGCAGGGGCACGATGTCACCCTGCGGACGCTGGACATGCGAGAC
ATCGGGCACCGGCGTGCAGCTCCCCGTGGCGCCACAGGCAAGCACGCGATACGCATAGCT
GGTGGCAGGGCGTGCGGCAGACGTCCAGTTCGCGGCGTTGCCTTCGTAGACCGTGGTCCA
GGTCACCCCGTCCACGCTTTCCTCGACGACGTAGCGGACGGCAGAGGCCACAGGCGACCA
CCCAACGAAGTCCTTCGCGGCCGGCGAACGCCGCATCGGCACCGCTGCCTTGGCGACCAG
GCTTCCGCCCAGCGTGATGTAATCGGTCCGTTTGTCCTCGCGCTCGCTCGCCTGGTAGCG
GAGGACGCCGGCGTGGTCGTACATCGAGGTGATCCGTCCGAACGATGAGTCTGTCTGTGT
GCGGCGACCGTCAGCATCGTAACGGTAGCTCTCGGAACCTGCCGCCGCACGCAGCCGGTT
GCCGAAGTCGAAGGTAAACGGCTGCCCGTTCTTCGCCCGCAGATTGCCCTGCGCATCGTA
GGCCAGGCCGACCACGGTTGACCCTCCGCAACCGTTGACCTTCACGTTGGTCAAGCGCCA
GGCGTTGTCATAGCAGTAGTGATGGTCACGGCCGAGAATCGTCACCCGCGTGAGGTTGTC
CAACGCGTCATAGCTGTAGCTCGCCGAGCCGAACATGGGCGAGGAAGCCGAAACGAGCCG
ATCCAGCGCGTCATAGCCCAGATTGCGGTTGCCACGCTGGTTGCGGCCGGTGGCACCGTC
AGTGATTGCCATCACATTGCCGACCGCATCGTAGTCGTAGCCGTCGCTGAGGATCCGGGT
TGCGCCAAGCGTGTCCTGGCTTTCATCCGGCAACTGGCGCGCGTTCTGCACCATCGAGTG
GACAATGCCGTTGCCATAGGTGAACTGACGAATCGCCCCGTTGGGGTAATAGACCACGCC
AGCGGCGTAGGAGCCCGCCTGCCCGGCCTGTCCCAGCGCGTTGGGCGCATACGCGACCAC
GTTGCCGGAGGGATAGCGATGCGCGGACAGGTTGCCCAGTGCGTCGTAGGCATACCCCAT
CGCCAGCGCTTCGCCATCGGTGGGGCTCTGCACCTCACCGATGAGCAGCCCGCGACGGTT
GTACGCATAGCTGTTATGCGTCTCCACCCCGGCGTTCAACGTGGTGACCTGCTTGACCAG
GCCATCGGGCCAGTAGCTCCAGCGCTGGTTGCCATTGCCGTCGGGGAACTGCAGTGATGC
GAGCCGGTTGCGTGCGTCATAGGAACGCACCACCCGGCGCCCGCTCGCCGCGGCAATGTC
CTGGTTGCAGTTGCCTGCATCGGACAGGTCCAACCCCTGCGCGCTTCCAACCGGGTTCGA
TGCGGCGTCGTAGTCAAATACGGTGGCGCCGGTTTCCGGTTCGATCGTCTTGCACAACCG
CTGCGCCGCATCGTAGACATAGCGCCGGGTCGACGTCACCGAGCCATTGCTGGCCCTGCG
GGTGATCGACGTCGGCTTGCCGAAGACGTCCCGCGGGATATCCAGCACGGCTCCCTCTGC
CAGTTCGATACGTACCGGCCAGTCAAGCTTCGCGGCATCTGCACCGGTGTAGGTCACGAC
GGTCGGGATACCCCTGGCATTGGTCGTGCGCACGCGCCGCCCCGGCAGGTACTCGGTTGT
GCTGACCAGCGCGCCAATCTCGGAATCCTGGCTGACCTGGACCACCCGCCCAAGTGAGTC
GTACGTCGTACGGACGCCAGTTCCGGCGTCCTGGACCGTACCGACCCCCGCGACAGGATA
GGACTGGAAGGTGACCCGCCCCTCCGTGTCATAGGCGGTCACCGAGGCCCGCTGCGTGCC
GGCTTCATTGCCCGCGTCGTACTCGCGCACCAGCAATGGGCGCCACAGCGCATCGTAGTA
GGTGACCTTGCGCGCATTGCCGGTGCTGACCGTCTGCCGCCAGTGACCGGCAGGAATGCC
GTACTCGGCGCCGCCCACCTGGGCAAACTGTGTCGTGGTGGACGCCCAGTCCACCGTATC
GCCGTCGGGGTAGTCGACCAGCGACATGCGCCCCATCGCGTCGTAGTCGTAACGCGTGGT
GTTGCCCCGGCCATCGGTGATCCAGCGTATCCAGCCATTGTCATCCACGCCGGCAGACTG
GGTCGAACCATCCGCATACTGGATGTTCCCGGGGATGCCGCGCTTCCAGCCGGACAGGCT
CACCGTATTGCCACGCCCGTCCACCACGGCGCGAACGGTACCGTCGCTGTTGTAGTGAAT
GGTCTGCTGGAGCTGGCCGAAGGCATGGATCCGCTGGGGCTTCGCGGTGGCCGGGTCATA
ATCCACCTGGGACTCGGTCCGGCCCGTGTCCTGGTTGACCGACGTCCGGACCTGGCCAAG
CACCCACTTCGACAGATCATCGTGATAGGTGATGACGTTGGTCTTGCTGTAGGACTGCGC
CCCCGCACTTCCCACAACCGTGCCCAGCAACATCATCGCGGAAAGTGCATTGACTCGACG
CATAGTCAGTGGGCCTGTTCGCAATGGATGGCGATGGGACAACCAGGATCAGGCAACGGA
AAGACCGGCGAAGCGCACATCACAGCAAACCGCGCACACGCACAAAACCGGACGCGACTG
CATCCGGTTGGCGATTGACGTTGATGCTGGACGAAGCCCCCTTCGTCATGCCGCGCCTGT
TCCCTGGACTCGGCCAAGTATAACCATGGAAACGGGGCCGGACGCCCGGTCCTTCGCAGC
CCTGCCGGGCTGCGAAGGTTCCCGGGCCATGACGCGCCTCCGGGGCTCGACGGCCGCGAT
CGGCCGCCCGGCGCGGGACGTCAGGCAGCCTTCATGGCGTGCTTGCGTGCCCGCATGACG
TTGTGGCACTCCTGCACATCCGGCAGCAGCTGGGTCACTTCCTGGCGCACCGCGGGCGGC
AGATCGTTGTCCTGCAGCACATCCTTGAACGCGCCCAGCAGGCGGTCTTCGGATTCTTCC
AGTTCGGCCACGTAGCCGTAGTTGGTATCACCAAACGCGGCGCGCACCTTGCCGTAGAAC
TGCTGCATCGAACCGACCATGGTGCCGTGCTCGGCCGGCTTGCCGCCGCTGGCGGCGACC
GAACCACTCAGCGCCGCGACGATCCGCGCCTTCACCCCGGCGATACGGGTGAACAGTGCC
GACAGTTCGGCATCCTTTACCTTCGTTGCGGCTTCCTCATAGAAGGACTTGCCATCACGC
GCGATCTCGATCAGGTCGTTGAGGCGATGTTCGATGGTGGACTGGGTGCTCATGGCGTCG
CTCCTGTGTGCTCGAAAGTCAGTGGAGAATGGCAGCGCGTCGGCACTGCCTTCGACCTCA
CTATCATCGTCCTCGTGTGCCGGCCGGGTGAGTACGAATTGATGTACACATCACCATGCG
GAACACGTGCTGACTTATTCATTGCCGGCATCATTGAATGTTCACGGAAAAACACGCATG
CGATGCCTGCCTCACCATGGCGCGATGACGATGATCACACTGATCAGCAGCGCAATCGCC
AGAATCACCAGCAGCACATGCCATTGCTTCCAGCTGGGTTTCGGCTTGCCAGGCGTATTC
ATCGGCGGCCTCCTGTGTATGCCGGGAAAGGAGCTGCCAGACTGAAGCGAAACGATATTG
CACAACGTCGACGCGACGTGCACTCCCCGTGCAGGACGGCGGCCAAGGGCGCGCGAAGAT
AACGCGTCCATAACGCAGTTCAAATGTGAGCGGGATGTTAGGTTCCTCTCGATTCCGGGT
AACGGAATGCAGACCGGTCGTAGCGCCGCGCGCATTGCGACCACACAACGGATTTGGAGA
GAGAAACAATGCACTACAAATACACTCTGCTTTCGGCAGGGATCGGCGCCGTGTTGGCTG
CCGTTTTCTCGCCGGCTGCCAATGCACAGGACGACGCTGCGAAGTCTCCGAAGAACCTGG
ACCGCATCCAGGTGACGGGATCGGCGATACGCAGCGTGGATGTGGAAACCCAGCAGCCGG
TGCTTGCCATCTCGCGCAAGATGATCGAGCAGCAGGGCTTCACCACCATCGCCGACGTCC
TGCAGAACCTCACGTCGGCCGGCGCACCAGCGCTCTCGCGTTCGCGCACGCTGTCGTCCG
GCGAAGACGTCGGCGGCAGCTACGCAAACATCCGCAACCTCGGCGCCACCCGCACCCTGG
TGCTGGTGAACGGCAAGCGCCTGGGCGCCAGCACCAGCGGCCTGCAGGACCTGAGCCAGA
TTCCAATGAGCGCGGTCGAGCGCATCGACGTGCTCAAGGATGGCGCCTCGGTGCTCTACG
GATCCGACGCCATCGCCGGCGTCATCAACATCATTACCCGCAAGAGCGTCGAGGGGCTGG
AGCTTTCGGCGCAGCATGGCCAGTTCAGCCAGGGCGACGGCAAGGACAGCACGTTCTCGC
TCGTTACCGGCGCGCGCGGCGAGCGAGGTGGCTACACCTTGGCCCTGGAATACCAGAAGG
CCGACCCGGTGTTCGCCCGCGACCGCTGGTTCTCCAAGCATGGTGGTGCGGGGCCGGGTT
ATCCGCGCGCGGGCTGGAGCGACCTCAGCCAGAACGGCTCCTGGTGTGACCCGGCGCTTT
ACGACTGTGCCACCGGAAATTCCGTGTTCAAGACACTCAATCGTGGTGGCGACCCGAAGA
ACCCGAACGATTACCATCCGATCACGCCGGCCGAGTATTCCAACGGCAACGAGCAGATGC
ATGTGCAGACCGGCATCGAGCGCCGGTCGCTGTTCCTCAGCTCCGACTATGCACTGAGTG
ACCAGATCACCTTCACCACCGATATCGGCTACAACGAGCGTATCTCGGACCAACAGATTG
CCGGCTACCCCTACGAATCGACCAAGTTCGGGACGCCGCTGGCCGGCAACAGTGCGTTCA
ACCCGGTCGGCCATGACATCGCCTTCAACCGCCGCCTGTGGGAGCTTCCGCGCACGACCG
AAAGCAAGCTGAAGTCGCTGCGCGTGGCACCGACGCTGTCGGGCTACTTCGAACTGGCCA
GCAAAACGTTCGACTGGGAGGTGGGCGCGCTGTTCAACCGCAACGAGGTGACCAAAACCG
GCCGTGGTGACATGAGCCTGATCGCCTCGCGCCAAGCGCTGGGACAGTCCTTTGTTGATG
GCAACGGTGTAGCACGCTGTGGCAGCGCAGGTGCACCGATCGCCGGCTGCCTGGCCTGGA
ATCCGCTGCTGCCGTACGGCGTTGCTGGCGCCGGCTCGCTTGCCGACCCGGAACTGCAGC
GCTTCCTGTTCCCCACGTTCACCGATACCGGCATCACCAAGACCCGAAGCTACTTCGCCA
ACATCTCCGGGCCGGTGCTGGAACTGCCGGCGGGCGAGCTCTCGGTGGCGATGGGCTACC
AGTACCGCAAGGAAGAAGGTCGCTACGTTCCCGACGCCTTTGCCCAGTCGCGCCAGAGCA
CTGCACTGGGGGCACAGACCACTGCAGGCGGTTACAGCCTCAATGAAGTCTTCGCCGAAG
TGAATGTGCCGGTGCTGCGTGACCTTCCGTTCGCCAAGGAGCTGACCGTCAACGTTGCGG
CACGCTATTCCGACTACAGCAACTTCGGCAGCACCACCAACACCAAGTCCAGCTTCGCCT
GGCGCCCGGTCGAGGAGCTGATGGTGCGCGGCACCTTCGCCGAGGGCTTCCGTGCTCCCA
GCATCTCCGACCTGTATGGCGGCCTGGGCACCAGCTTCGAAACCTACGTGGACCCCTGCG
GCATCGGCGCCACCAACAGCGTCAACGGCAACGCGGCCTGCAACGCCGCCGGTGTTCCGC
GTGGCTACGAGCAGCTGGCCCAGGGCCTGAAGCCCTGCACCAGCTACCCGTGCGCCACCC
CGAACGAGTTCACCACGGGCTCGAACCCGAACCTGCGCCCGGAAGAGTCCAAGAGCAAGA
CCGTCGGTGTGGTCTGGAGCCCGCGCTGGGTCAACGGTCTGGACATCAACCTGGACTGGT
ACAGCTACAAGATCACCAACATGATCATCGAGGACAACGTCGATCGCATCCTCCGTGACT
GCTACGTGCTGGGCAATGCCTCGCGCTGCGGCAGCGTCAAGCGTGCCGCTGATGGCCACA
TCACCAGCATGTTCTACGGCCTGACCAACCTCGGCGCGATGAAGACCGAGGGGTGGGACC
TGGGCATCCGTTACCGCCTGCCGGAGTACGCGTTCGGTCGCTTCACCCTTGACCTGCAGA
ACAGCTACGTCTCCAAGTACGACGAGGAGAAGCAGAACTCGGCCGGTGACACCATCATGG
ACGGTCGTATTGGACGCCCTGGGGTGTTCCGCCTGCGGTCCAATCTCGGCGTCAACTGGC
AGCTGGGCAACCTCTCGGCCCAGTACACGGTGCGCTACTACTCCGGGATGATGGAAGGCT
GCATGCCAAACCGGCCCTGCACCGCGCCCGAACGCATCGCCAACGGCGAACCGGATGCCG
TGCGCAGGGTCGGCTCGAATGCGTTCCACGACATCCAGGTCAGCTACAGGCTGCCCTGGG
ATGGCACCGTGGCAGTGGGCTCGAACAATGTGTTCGACCATCGCGGCCCGATCATGTTCT
CCAAGCCGCAGAGTTCCTTCCCCTACTACGGCGGCTTCGATATCGGCCGCACGGTGTACG
TGAAGTACTCGCAGCGCTTCTGACCGTAGCGTCCGTGCACGTGGCCGGCGGAAGGGGAGT
TCCGCCGGCCACGCCGCACACAACCTCCACCCAATCTCCACGCTACTTCGACCCAATCTC
CAACATCCCCGGCAACACTGGCGCAACGGCAGCAGATGGAGCAGGCAAGCGAGGATCGCC
CGCGCGGCATCCACCTCGCCCGACCTCTCCGGATTCACCACTGAATGCGATGGACCACCC
CCTCCCCGCTGCGGGAATGAGGCTGGTCCAAGGGAAGCAAGCGATGACAACGGCAGTACA
CAGTGGCTTGACCGATCTGGTCATGGATGCGCAGCGCTACCTGCGCCGGATCCTGCCCGG
CCTGGCCTCGGTGGTCGGCCCCGTGGCTGCGGCACGCTTCATCCCGCAGACCATGGCCTC
GCGCTATCACATCGCCGAGCTGACCCTCTATGGTGAAACGCCGGCGATGCTGGCAGTTCC
ACGAGTCCCGGGCGAATCCAGCAGCCGCGTCATCCAGGATGTGAAAGTGCTGCGCTCAGC
GGCAAAGGCCATGGTGCTGTATGTCTCGCCGTACCTCACCCCCACCCAGCGCAGGTTCCT
GGTCGAGAACCATATCGACTTCGTGGTACCGCACAACCAGCTGTACGCCCCCAGCCTGGC
GATCGAGTTCCGCGATGCACCCGACCACGAGAAGAAGGCGATTTCGCTGCTGCCTTCGGC
GCAGGCCGTGCTCATCCACGTACTCCTGGCGGACCAGGCACGCTGGTGGTCACCGCGTGA
GGTCAGCCGTGCTGCCGGATACACCTCGATGACCGCGTCGAGGCTCTCCGCTGAACTGGT
CGGTCGCGGACTGGCCGAACGCTCCACCGGCGGACGCGAACGCTTCCTGAGACTCGCCGG
CAGCCGCGGCGAGGTCTGGGCGAGAGCGCAGCCGTTCCTGCGCTCCCCCGTGCTGAAGGA
AGTGGAGGTCTGCTGGGAACAGGTCGCCGACGCTCTGGCCCGACATGCTCAATCCGCCCC
CCAGGCAGGGACGGAAGCAATGCTTGCGGTGCCGTCGAAAGACCACGGCATCACACGCGC
CCTGTACATCGATGCCTGGCGGAAGCTGGGGGCACTGCCTGCAGCCGGCCCCGACTGCAC
GCGCAGCGGAACGTTGCAGATATGGTCGTATCCGCCTGCCTTCACCGGTAGCGGTGACCG
CGTGGACCCGCTGTCGCTGTACCTGAGCCTGCAGGGCAAGCGCGGCTACGACGCCGACGC
GCTGGAGCAGGAGGTGGAGCAGGCGCTGTGCGGGACGACACGCCGCGGCTGAGGTCCGCG
CGGGTCCGGCCTGACCGCGTCAGGACGCTTCGCCCCCACTCGCCATCGTCGCGCGCTTCG
CTGCGTACTCGGCGAAGACCACGCCGGATACCGCCAGCACGCCCCCTGCCAGTACCCAGC
CACTGAGCGATTCGCCCAGCAGCAGCACGGCCAGTGCGGCGGTCACGATCGGCACCAGGT
TGAAGAAGCCGGAGACACGCGCTGCGCCCAACCGTGACAATCCAGTCATCCAGGTCAGTG
GGGCCAGGATCGACGCGCATACTGCCGCAAACCCGATGCAGCCGACCGCAGTGAGATTGT
TCACCCCGGTACCGACCAGCAGCTGCGCCGGCAACAGGATCAGCGACGCGGCGGTGGCCT
GCAGGAACAACGATTCCAGCACCGTCAGCGGGATCTTCCAGCGCTGCATCAGCACGTTGT
AGGCGGCAAAGGCCAACGCACCGATCAGCATGATCGCATCACCGCGGTTCACGCCCTGAG
CGGCCAATCGTGCCAGGTCGCCCTGCGAGACCACCGCCACCACCCCGACAGTGGAAATCA
CCGCACCGGCAATGGAGGTACCGCGCACCGGATGGCCCATGAACACGCGTGACAACGCCA
ATGCGAGCAGTGGAATCAATGCCTGGATCACGCCCATGTTGGTGGCCGAGGTGAAGTGCG
CCGCATAGTACGCAAGGCACTGGTACATCACCCCGCCCAGGCACCCCAGCAGCAGGAAGC
GGCCAAGGTTGGCACGCACGGTCTGCAGGTTGTTGCGCAGCCGCGGCAGCGCGAAGGGCA
ACAGGACAATGGCCGCCACCAGCCAGCGGAAGAAACCAATATCGATGGGACCGACCGCGC
CCGAGGCCAGCTTGGTCACGATGGTATTCGCGCCCCACAGCAGGCAGGCAAGGATTGGGA
AGAGGTAGTTCAAGAGCGTGGGTGTACGTGGGGGAATGGCAAGCGTACGCTTGGCGCATA
TCGAGGACATCCTGAAAATGCGTCACTCCGACCCCGGGTTGCGGCAACCGATGGAGCCCA
TCCCCACCTTCCGCCAGCTGCCCGGTCCGGTCTACTTCCGGCAGGGTGCGATGGAGCCCA
CCGACTGGGGCACGCACAGCCATCCTTGGGGCCAGTTCAACTTCGTCGCACAAGGGGTGA
TGGAGATGAAGATCGACGGCGAGTGGATGGTGTCCCCGCCCCATTACGCGATCTGGATCC
CACCGGGAATGCCCCACTATTCGCGCAACCGGTCGCGGTTGGCCTATCGCTCGGCCTACC
TGTCGCCGGCGTTGTCACGCCGCCTGCCCGAGCGTTGCAGTGCGCTGGAAGTCAGCCCAT
TGCTGCGCGAGCTGCTGCACGAGCTGGCGCGACAGGGCGTGACCGATCCGCGGACGCCGG
CCCAGCGGTGCATGGCCGCCGTGGTGATCGACCAGATCCTCAATGCCGCAGTGCTGCCCA
GCTTCCTGCCGATCGCCAGCAGCGATGCCCTGAAACAGGTGATGGCGTACATCGAGAAGC
ACCTGTCCGCAGCCGAGTCGGTCGCCGATATCGCGCAGCGGCACCACATGAGCGTACGCA
AGCTGGAGCGCATGGCACGCAGCGAGCTGGGCATGTCACTTGGTGACTGGCGCGGTCGGG
TGAAGTTCGTGCGCGCCACCGAAGCGCTGTGCACACGCCGGCCGATCAGCCGGATTGCCG
AGGAGCTGGGCTATTCCGGCGTCAGCGCCTTCGCAGAGATGTTCAAGCGGCACGCACAGT
GCACGCCGGACCAGTACCGGAAACTGCATCGGGCGGGGTGAAGAGCGCATCGAGGGATGT
CGATTTCCGCCCTCGTCGTTCGTCGGAACAGAAGAGACAGGCCTTCCCGCCTGCAGGAGC
GCCGCGATGTCCCCCATCCTCACCGCCTTTGCCACCTCCCCCGACCGCGGCCAGGGCCTG
GCCCGTGACATGCGCGTGCGCTGGGCGCTGGAGGAACTGGGCGTGCCCTATGACGTGCAG
CTGCTGACCTTCGCCGAAATGAAGCAACCTGCCCACCTGGCGCGGAATCCCTTCGGACAG
ATTCCCACCTGGCAGGAGGGCGACCAGGTCCTGTTCGAATCCGGCGCGATCGTCCTGCAC
CTGGCCGAACAGCATGCCGGCCTGCTCCCCGTCGGTCCGGATGCGCGCATGCGCGCAGTC
ATGTGGGTGTTCGCCGCGTTGAATACGGTGGAGCCACCCATCGTCGAGCGCTCGATGGCC
TGGGTGCTGGAGCGCGAACAGCCCTGGTATGCACGGCGATTGGTGATGCTGGACGAGCGC
GTGCGGATGCGTCTCTCACAACTGTCCGCGTGGTTGGGCGCGGCGGCGTGGCTGGACGGC
GGGTTCAGCGTGGGCGACCTGATGATGGTCTCGGTACTGCTGCGCCTGAAGAGCAGCGGC
CTGCTCGACGAGTACCCGCTGCTGGTGGCCTATGTGGCACGGGCGACGCAGCGTCCCGCC
TATCAGCGCGCGTTTGCTGCGCAGTTGGCGGTATTCCAGAACGGGTAGTTCCACGCCATG
GGTGGAAACACTCAGCGCAAGCTGCGCCGGCAGGCGGCCTGCACCAGCATCAGCTGCGCT
ACCAGGATCAGCATCGCGCAGCCTGACAGCAGCCACGGGTCGATGTACCACTGCGCGTTG
AAACTGAAATCACCGGCGGAAATGCGCTTCCAGCCGTTGAAGTGCTGCATCGCTGCAACC
ACGAACGCGAAGCCGCCCGCTGTGTACGACAACCAGGGCACGATGAGGCTCCCCGGCCGC
GCGAACAATGTCAGCACGCCCAGCACACCGATGACAGTGCGTTGTACGCGGCAGTATGGG
CAGACATAGGCCATCCCGCTCCACTCCACCGCCCAGGCCAACAGGCTGACCAGCACGGCC
ACGCCTGCGGCTGTGTACAGGACTTTCGGCGTGATCGTCATGCCACCCTCGTGTGCCATC
CGGTGCTCCTTGGTTGAAAGACCCGGGCAGGGTAGCAGTGCTGCAGCCTCATCCCTTCTT
GATGACAGTCCGCTTGCCGATGGTGCTGGTCTTGCCAGCGGTCGGCCTGGCCAAGCCAGG
AATCAGGAAATCGGTGGCCTTATGGCCCATCGACACCTTGGACGCCAGCCAGCGCGGCAT
GCGCCCGCGACCGGTCCAGGTCAGGCGCTTGTATTCCGGGTCGCGATACTTGGGCGCGAC
TTTGCCGGATTTACGGCGGGTGGGTTTGCGGGCGGGCGCAGGTGTTTCCGAGGCTTCGCC
ACCGAAGAGTTCTTCGAGGGTGTAGCCGGCTTCGGCCGCGGCAGCCTTCAACATCCGCCG
CACCGCGCTGGCCGGACGGCGGCTGGAAATGAGCTGTTTCCGCTTTTCAGCGGCAACCAC
CAAGGCGCCCAGCTCCCGAAGGCTGAGCGATTCAATATCGATCGTCATGATGGAAAGGTG
TCCTGCGGCCGGCCAGCTGTCAAGCCGCCTTGCCCGGCACGTAGACACGGGCTTCACTGC
CGGTGGGCTCCGATCGCCTTCGGCAGCCATCTCCGAGGACTTCGACGTGAGCAACTCATC
GCATTCGCTCGCCTACCTGCTTGCGCGCATCCTGCTGATGGCACTGTTCCTGGTGTCCGG
CATCGGCAAGCTCGGCGACCTCAGCGGTACCCAGGGCTACATGGAAGCGATGGGGGTACC
CGGCATCCTGCTGTGGCCTACCATTGCTTTCGAGATCGGCAGCGGCCTGTGCATCCTGCT
GGGCTTCCAGACCCGGCTGGTATCGATCGTGCTGGCAGGCTTCAGCCTGGTCACCGCCTT
CATCTTCCACCACAACGTTGCCGACCCGACCCAGCAGATCATGTTCCTGAAGAACCTGGG
GCTTGCCGGTGGCTTCCTGCTGCTGGCCTGCACCGGGGCGGGGCGCTACAGCATCGATGG
GCGTGGGCGGCGCGGATGATGGCGGCATGCCGCCATCATCCCTGGCCCACGGGCTGGACG
CGCTGCAGACGCAGGTTGCGCCATGTCGGCTGGGAGCTGCGGAAATCCACCGCTTCGCCA
TCGCTGGTGAACAGCAGGCCTGGCTCCACTTCAGTGACCAGGCGGATGCCATCGATGTAC
AGCCAGCCCTGTCGCTGCTCCAGCACAACGGACATCGACGGTTTTCCCCATTGGTCGATG
CGATAGCGCCCCAGCCAGGGTTGCCAATGGGGCGCGCGCGGCCCGGTGGACCCATCGATG
GGATCGTTCTGGTCCAGGCCATCCTCGCCGTTCGTACATTCCAGGTGCGCCGGCAGCATC
TCCGTCGCCGCATGGTAACGGTACGTCGCAACCTCTCCATCGGTGTCCGCGGTGAACAGC
TGGTCGCTGTCGATGGCCGCAAACCGTCTGCCCACAGCTTGCGCCCCACGATGCAGTTGC
AGTTCACCGCTTCCGGCAACCACGATCTTCGCCTTGCCGCTGCGCCCTATCCAGTCTCCC
GCCATCCGCTGCATCTGGTCCTGGTTCAACCTGATCGGCGCCAGGGACGATAGCGGCACA
CGCGGCTGACGGGGCCCGAAACGCGCCGACAGCAGCTGATCGATCAGACGCTCGCCGATG
CCGTACCCCGCGGACGTCGCGCGGTTGAACATCGCGGCAAATCCAACGTTGGCCTGCCTG
CAGTAGGTGAACACGCACCCGAATCCGAATCCTCCGCCGCGATGGTGCAGCAGCCGCACC
GGTGTACTACCGTAGAGGCGTTCGCTGCGCATTACACCGAGGCCGTAGTCACCGCCCAGG
CCGAAACCATGCATCTCGTCCCAGAGACGGGGCTCAAGCAGTTGCTGCGCACCGGTTTGG
CCGCCACCGAGCAGGAAGCCAAGATACTTCGCCATGTCGGCGGCACTGGTCCAGACGCCT
CCCGACACCACCAGCGGCGTCACCGGCGGCACCTGCGCATGGCCTTCCTGGGTTCCCAGT
GCCCGCCCCCTGCTTGCCAGGTAGACCGACGCATCGGCTGTACTGTCGTGCATTCCCAGT
GGCTCGAAGATCCGGCGCTGCAGCCAGGCCGGATAGCCGATGCCCGCAACCTGCTCAAGG
ACATGACCGGCAAGGTCGAAGCCCAGGTTGGAATAACGATAGCGCGTACCCACCGGAAAG
CGCAGCCATGTCTGCGAGATGCTGCGGACGTGCGCATCAAAGCCCGGTGACGCCGGTTCG
TAATTGTTGCCCAGCGGCGCCTCGTGCGTGAATCCCGCGCGATTGGCAAGCAGCAGGCGC
AGGGTGATGCGCTCCTGCGGGGAATGCTCGAAGCGACTGCGCACGGTGAACGACGGCAGA
TAGCGGGTAATGGGCGCATCCAGATCAAGAATGCCGTCCTGCACGGCCAACAGCACCGCC
ACCGCCGCGAAATTCTTCGAGGTGGACTGGATGCTGAACATCGTACTGGCGTCCGCGGCC
GCGCTACCCTGGCCTGATACGTGACCGAAGCCTTCAGTCCAGCGCACCTGCCCGCCCTCG
ACCAGGCAGACGGCAGCGGCACCGATGCCGCTGCCTTGCATGGCGGAGCGGATCACGCTG
CGCTCCGCTTCGATCAGGTTCCCGGTGGTGACGGTGGGCTGCGCCGCCGTGGCAACACCG
GTGGGCATGAGCGTGGCCGCCGGAACAGCCGCGACATTGGCCAGGAAGGCGCGACGACTG
AGCGTACCAGGCATCAGATCACTCCACTTCGGGATGCCGCCATCTTCCCGCCAGCAGAAA
TGGCGGGGCATGTGTCATTCGGCACAGAGTGCGGTGATCGACGGTGCTGCGCCTTCGCCT
GCCGAGCAGGCCTCAGCCCGGAGGGTCCGGCAAGCGGATTCCCTGCGCCGAAACAAAGGC
GCGGGACTCGCTCCAATAGGCCTGTGGCGGTTCCCGCAACTCTGGTCGCGCCCAGTAATC
GTCGCCATGCAATTCGCTCATCACATGACGCCAGCCATCACGCGGATCATGAACCTGAAA
TCGACCGCGATGATGGCGCGGATGATATGCGTAGTGGCCGAGCGCCTCCTGGCGCGCTTC
ATCCGGCGAACGACCTGTCTGATGGACCAGCGTCCATGCACGCATGTGGCGCGCATGCGC
GAGCGCGCCAAGGTACTCGTCCTCATCCAGCAGTGGGACCCGCTCACCGCGGGCCAGGCA
CAGTGCGTCCGATTCGGCTTCATAGTCCAGCGATGGCTGCGCCAGTTCCGGGCGCCGGTG
CCAATAACCTTCCCCTTCCACCTGCAGCATCGCCCAATGCCAGGGCTCGTCGTGGAAGAT
CAGCGCGTGCTCGTAATCGCGGCCGGGGCTCTGGTCGGGATAGCGTTGGCGTGCCTGTTC
AAGTGCCAGCGCCTCGGGCACCTGTCCATAGTGGACCAGGCACCAGGCAAACAGGTGCCG
GCTGTCTTCGATTTCGTTGGTGAAGTCTTCCACCGGCGTATCGGTGCTGGCCATGGTCGA
TCCCTGTGTGCGGATCAGATGGTACCGACGCTGCAGGTCGCGCTGGGGAGCGATGAGACC
TGCGACCGGTCAGGCGAGGTCGGTTGGTGGGCCCACCAGGATTCGAACCTGGAACCAAGG
GATTATGAGTCCCCTGCTCTAACCGTTGAGCTATAGGCCCGGCGCAGCGTCACAGTGTAG
TGGAGGCCGCGCTCGATCGGCTACCCGGCAGCAGCAAGAGCCTCAGCCACATGCCCCAAC
CGCGTCTCCGCCACGTCCGCAAACCACACCTGCCGCCGCAGGTGCGCGTGGAACAGCGCC
ACAGTCCTCCTGGTCTCTTCCAGCCCCTTCTGGTTGTCGCCGCCGAAGCCAGCAAATAAT
CCAGCACCAGACTGCGTCAGCAACGCCAGCGTCGCTCTTCGGGCGAATCCCAGTGAATCC
TCGCGCTCGCTCGTCGCGCATCACATCTTCCCAATCCAATAGCGGCGCAAACGCGCAGCC
GTTGAGAAGACCTGCTGGATACGTCATCGCAAACAGCAGCTGGCTCGGCTCTACAGAAAG
CACACACACCCCAAAAAGAAAAACCCCGCACCAGGCGGGGTTTCTCTCAACGCTTCAACA
GCCGCTGGAAATCAATCGATATCCAGGAAGCTGCGCAGCTGCTCCGAGCGGCTCGGGTGA
CGCAGCTTGCGCAGGGCCTTCGCTTCGATCTGGCGGATGCGCTCGCGGGTCACGTCGAAC
TGCTTGCCGACCTCTTCCAGCGTGTGGTCGGTGTTCATGTCGATGCCGAAGCGCATGCGC
AGCACCTTGGCTTCCCTCGGGGTGAGGCCGGCCAGCACGTCGCGCACGGTTTCAGACAGA
TTGATGTTGGTGGTGTTCTCGATCGGGGACTCCACGTTGGTGTCCTCGATGAAGTCGCCC
AGATGGGAATCCTCGTCGTCGCCGATCGGGGTTTCCATCGAGATCGGCTCCTTGGCGATC
TTCATCACCTTGCGGATCTTGTCTTCCGGCATGTCCATTTCCTTGGCCAGCTCCTCCGGC
GTAGCCTCGCGGCCGTACTGCTGGAGCATCTGGCGGGAAATGCGGTTCAACTTGTTGATC
GTCTCGATCATGTGCACCGGAATACGGATGGTGCGCGCCTGGTCGGCGATCGAGCGGGTG
ATCGCCTGGCGGATCCACCAGGTGGCGTAGGTCGAGAACTTGTAACCGCGGCGGTACTCG
AACTTGTCCACGGCCTTCATCAGGCCGATGTTGCCTTCCTGGATCAGGTCGAGGAACTGC
AGGCCACGGTTGGTGTACTTCTTGGCGATGGAGATGACCAGGCGCAGGTTGGCCTCGACC
ATTTCCTTCTTGGCCTTGCGCGCCTTGGCTTCACCGTAGGCCATGGCACGGCTGATTTCC
TTCAGCTCTTCCAGGTCCAGCTGGGTCAGCGTCTCGATGTCGATCGTCGCCTGCTGTTCG
GCAATGATCTGGTCCTTCACTTCGCGCAGCGCCGAGGACCACTTCTGCTTGCGCTTCAGT
GCGTCTTCCACCCACTCCAGGTTGGTCTGGTTGCCTTCCCAGGAACGGATGAAGTCCTTG
CGCGGCATGCGGGCGGTAACGGTAGCCAGGTTCAGCACGCGGCGCTCATGGGCCTTGATC
GATGCCATGGTGTCGCGCAGCTGCTTGGTCAGCACGTCGGTCAGCGGCAGCGGCAGCTTC
AGGGTGACGAACACCGCCGACATTTCCTCGCGCAGGCGCGGCAGGTTCTTCTTGTCGCCC
TTGGTCGCGGCCTTCTTGAAGGCGTTGAAGGCATCGCTCAGCGCCTGCATGCGCGCGGCG
ACTTCCTCCGGATCCGGACCGGTCGGTGCGGCTTCTTCATCGCCACCGTCGACATCGTCG
TCCTCGTCCTCGTCGCCTTCGGCGTCCGCATCGGCGCTGTCATCGGCAGCGACCGCCGGC
GGCGCCGGCTCTTCGTCGACCAGGTCGTTGAAGCCGACGATCACTTCGGCCAGGCGCTTC
TTGCCTTCCTTGTGGGCTTCGTAGTCGTTCAGCAGCGACTCGACCGAAACCGGGAACTGG
CCCAGGGCCGCCTGGACCTGCGAAAGGCCTTCCTCGATGCGCTTGGCGATGGCGATTTCG
CCTTCGCGGGTCAGCAGCTCGACGGTGCCCATTTCGCGCATGTACATGCGCACCGGGTCG
GTGGTACGGCCACCTTCGGTGTCGAGCGCGCTCAGCGCAGCGGCAGCTTCTTCAGCCGCG
GTGTCATCGACTTCGCGGTTGCCGGTGTTGCCATCGTTGAGAAGCAGGGTTTCCACATCC
GGCGCAACTTCATGGACATCGATGCCCATGCCGTTGATCATGCCGATGATGTCTTCGATC
TGTTCCGGGTCGACCATGTCGTCCGGCAGATGGTCATTGACTTCGGCGTAGGTCAGGTAG
CCCTGTTCCAGGCCCTTGCTGATCAGTTGCTTGATTTCGGATTGGGCAGGACGTTCGTTG
GCCATGTAGTGCTCGCGCCACCGGCAGGGAGAAATAGGGAACGTAGCATTATACCAGCCC
GGGGCCCTGCCTGCCGGGCGGTGGTCCCGCAGGCTCAGGGCCGGAGAAGGAAGGTCACGG
GACCGTCATTGACCAGGCTGACGACCATATGGGCACCAAATCGGCCCGTTTCCACCCCTG
GCGCGTGATTTTCACGACAGATCTCGACAAAACGGTTGAACCCGCGTTCAGCCTCTTCCG
GCGGCGCGGCCGTGGTGAAGCTCGGCCGCATGCCCGAACGGGTGTCGGCGGCCAGGGTGA
ACTGGCTGACCAGCAGCAGGCCGCCGCCCGTATCGCGCAGCGAGCGGTTCATCTTCCCGG
CCTCGTCGGCGAATACCCGGTAGCCCAGCAGGCGCTCGGCCATCCGCCGCAACTGGGCCT
CGGTATCGCCCGGCTCCATGCCGACCAGGGCCAACAGGCCAGGGCCGATCTGCCCCACGG
CCTCATCGTCGACATGGACGGCGGCCTGGCTGACACGCTGGATCAGGACGAGCATCGTGG
GCTTCCAATGAACAGGGCCGGCCACGATAGCAGCGCCCTTGGCTAAACTGGCGCCGATGA
ATCCGCAACGCAAAGCCCGGCTGGTCTACCGCGCCACCACCCTGTTCGCCCGCCTGCCCT
GGCCGCTGCTGCGGGCATTCGCGCGCGCCCTGGCGTGGGCATGGATCGCCCTCAATGCCC
GTGAGAGCCGCGTCACCCGGCGCAACCTGGAACTGGCCTACCCGGAACTGGATGGCGCCG
CGCGCGACCGCCTGCACCGTGATCTGCTGCGCTCCACCGCGCTGCAGGCCATCGAAACCC
TGCGGCTGTGGAGCCAGGCGCCGGCCGACAACCTGCGCCTGCACCTGAAGCAGCGCCATG
GCGAGGCCCTGTACGACGCCGCCCTGGCCAGCGGCAAGGGCGTGATCGTGGCCGCGCCGC
ACTTCGGCAACTGGGAGCTGCTGAACCAGTGGCTGGCCTCGCGCGGGCAGATCGCCATCG
TCTACAAGCCGCCGGAGGACGAGGCCAGCGATGCCTTCCTGCAGCTGGTGCGCGGCGGCC
AGAACGTACAGCAGGTGCGCGCCGAAGGCCCGGCCGTGCGCCAGCTGTTCAAGGTGCTCA
AGGACGGCGGCGCCACCGGCATCCTGCCCGACCAGCAACCCAAGGCCGGCGATGGCGTGT
TCGTGCCGTTCTTCGGCGTGCAGGCGCTGACCATGACCCTGGTCAACCGGCTGGCCGAAC
GCACGGGTGCCACCGTGCTCTATGGCTGGTGCGAACGCATCGGGCCGGACATGGAGTTCG
CGCTGCACATCGAGCCGACCGACCCGGCCGTGGCCGATCCGGACCCGCTGGTGGCGGCCA
CCGCCCTCAACGCCGGTATCGAACGCATCGCCCGCCGCGACCCGGCGCAGTACCAGTGGA
CCTACAAGCGCTATACGCTGCGGCCACCGGGCAGTAGCGAGGAAGACCCGTACGCAACTG
AGGAACACCCCCACTGACGGCCGCCTGCGACCACTGGCCGCACCACGTTGAATACGACGC
CGGCGCCCCCATAGAGACTGCGATGTCCGCCTCCCCCGGTCCTGCCATGCCTGCTGCTTC
TTCCCTGTTCGGCGATCCGGCCGCGATCCGCTGCGAACGCGCGGTGGCCGAACTGCGCGC
CGGTCGCCCGGTGCTGCTCCACGATGGCCAGGGCCAGCGCCTGGCGGTGATCGCGCTGGA
CAGCGCCACGACCAGCAGCTTCGCCGCCTTCGCCGCTGCCGCCCGCGAGCGCCATTACCT
GTTCCTGACCGCCACCCGCGCCCGCGTGCTCGGCGTGGAGGCACCACAGGGCGCGCGCCT
GCCGCTGAGCGGCGTGGCCTTCGAGGCTCTGCCCTCGCTGGGCTACCTGCGCGAACCCGG
GCCGATGCCCGAAAGCTGGAGCGCCGGCGACGCCTTCGATGCCGGCGCGGTGGAGCTTGC
CCGCCTGGGTCTGCTGCTGCCGGCCATGGTGGCGGTGCGCCTGGACCTCGATGACCACAC
TTTCGACGGTGCGGCCGAGGTGGCCCTGTGCGACCTGGCCGAAGGCGCAGCACATGCGGC
CCACGACTACGAACTGGTGGCGCGTTCGCCGGTTCCGCTGCGCGACGTCGGCATGACCAC
CTTTGCAGTCTTCCGCGGCGGCGTGGCGCAGCGCGACCAGGTCGCGATCATCGTCGGCGA
GCCGGACCTGTCGGCAGTGGTGCCGGTACGCGTGCATTCTTCGTGCCTGACCGGCGATCT
GTTCGGTTCACTCAAGTGCGACTGCGGCGACCAGCTGCGGCGTGGCCTGCGCAAGCTGAA
GGACCTGGGCGGTGGCGTGCTGCTGTACCTGGACCAGGAAGGCCGCGGCACCGGTATCGC
CGCCAAGATGCGCGCCTATGGCTACCAGCACGACGGCCTGGATACCATCGACGCCGATGC
GCAGCTGGGCTTCGGTGCCGACGAGCGGCGCTACGGCAGCGCGGTGGCGATGCTGCGTGG
CCTGGGCATTTCGCGCGTGGCGCTGCTCAGCAACAACCCGACCAAGGCACAGCGCCTGCG
CAATGCTGGCATCGAAGTGCTGGACTGCATTCCGGTCACCGGCGAGATCACTGCCGAGAA
CGAGAACTACCTGCGCACCAAGGCCGACCGTGCCGGCCACCTGCTGGATGTCGATGCGCT
GATCCAGTCTGCCCAGTAACGCAGCCGACCTGCTACCGTCTGCGCGGTGCGGCCACGGCC
GCTACCGCCCGCCCTGCTGCCTGACGGAGCCCGCGTGACCGACGCCACGATTCCTGCACC
ACCCGCCACCGACTGGCAGTCACTGCCGCAACGCGCAGCCCGCCTGGCCGCACTGGAAGG
TGCCTTTGGCGGCCTGTTCGTCCCGGGCCTGCCACTGGCGGCGGCGGCGTGGTTCTTCGA
TCTGCCCGGTGGCCTGTGGACCGCTGCAGCCGGGCTGCTGATGGGTGTGGCTTTTGGTGC
GTGGCTGGGCCGTCGACGCCTGGTCCGCACCCGTTGGCGGCTGGACGCACAGGGCCTCGG
CCTGCGCCGCGACCTCATGTGGCAGCTGGAGACGCGCATCCCGCTTTCGCGAGTGCAGCA
TCTCGATCTGCGCCGGGGCCCGCTGGAGCGCCGTGCCGGCCTGGCCACGCTGATCGTGCA
CACCGCCGGCACCCGCATGAGCGCGGTGACCGTGAGCGGCCTGGACGAGGCGGATGCCGA
GCGCCTGCGCGACACCCTGTCCCACCAGCTCGACCAGGACGCCGACGCCCTGTGAGCCTG
CCGCCGCCCCTGCCTGCACCGCCGCCCACCGGTACCGAGGACCACCGCCTGCACCCGTGG
TCGTGGCTGTTCGTGCTGCTGATGCAGCTGCGCCACTACTTCCTGCCACTGGTCGCGCTG
CTGGTGTTCGGCCAGCGCGGCGACCGCGATCCGATGTGGGCGCAGCTGATTCCGCTGACG
GCAATTGCCGCCCTGGTCCTGGTGTCGGTGATGCAGTACCTCAGCTACCGCTACCGCATC
GGCAGCGATGCGATCACCGTGCGCAGTGGCCTGTTGGCGCGCAACCGCCGCGAGATCCCG
TTCGCCCGCATCCACAACGTGGAAGTGCGGCAGAACCCGCTGCACCGCCTGTTCGGGGTG
GCCGAGCTGCGCCTGGAATCGGCCGGCGGTGTGTGCCCTGAAGCGGAGATGCGGGTACTG
AAGCTGGACCAGGCACTGGCGCTGGAACGGCTGGTCCGCCAGCGCGGGCAGGCGCCGCAG
GCCAACGACGCCGTCGATGCACCGCCCATTGCCGACGTCGACAGCGAACGCGTACTGCTG
CGACTGTCCAGCTGGGACGTGGTGCGCATGGGACTGCTCTCCAACCGCGGCTGGGCACTG
GCAGTGGCCGCGTTCGGCGTCCTGTTCCAGACCGTGCCGCGGCCGGTGATGGACGACGCC
ATCCAGCGCGGCGGCCGCGAGGCCTTCGGCTATGCCAGCCACCTGCATCCCGGCGTGACC
GGCGCGTTGCTGCTGGCGGCGGCGGCCCTGCTGCTGGGCTGGCTGGCGCTGCGCGTGCTG
TCAGTGGTGCTGACCCTGTTGCGTTACCACGGCTTCACCCTCGTCGAGCAGGACCGCCGC
CTGACGGTGTCGGCCGGGATGCTCAGCCGCACCCGCAGCAGCGTGGCACGTCGCCGCATC
CAGGCCTGGACGCTGCGCGAAGGCACCCTGCAGCGCTGGTTCGGGCTGCGCCAGCTGCGC
ATCGACAGTGCCGCCGGTGGCCCTTCGCGTGATGAGGACCGCGCCCTGCGCGAACTGGCG
CCGCTGGCAACCCGCGAGCATTGCACGCAACTGGTGCAGCACCTGCTCCCCCAGCTGCAC
TGGCCACCGGCGCAATGGCAGTCCATCCCGCAGCGTGGCTGGTGGCGGCTGTGCCTGGGC
GCGCTGCTGCTGGTGCCGCTGCTGGCCGCCGCCGCGTACTGGCGCTGGGGTCCGTGGGGC
CTGGTCGTGCTGGCCTGGCTGCCGGTCGCGTTGTTGGTCGCACACCGGCAGATGGCACGC
ATGGGCTGGTATCTGGACGAGCACTATGTGGCCGTGCGCGGCGGCTGGTGGAAACGCTGG
TGGCGCTGGGCCGAGCTGGACAAGGTGCAGGGCCTGCGCCTGCAGCGTTCACCGCTGGAC
AAGGTGCTGGGCACCAGCAGCCTGCAACTGGACACCGCCGGTGCGCATGGCGACGTGGCA
CTCACCCTGCACCATCTGCCGCAGGCACAGGCACAGCAGGCGATGGATCAACTGGCGGCC
GCGCTGGCGCGGCGCAAACTGCGCTGGTGATGCGGGGTCGGATCCCGGCCTGAATCAGGT
AGTGCCGGCCGCGAGCAGGGTCAGCGAGGCATCATCGCTGCGAGGGGCCCCAATAGCCCA
GGTCCCTTCGGATCTGCAGATCGCGCACCCAGCTGCCGAGAGGCTTGCGGCGCAGCGCAC
CCATTTCACCGGACAGGAAATCCTCGGTGGCCGCGATTACCCGCTCGCTGGACAGGCCGT
CGCGGTACGGATGGATGGCATCGGCGTAACGCACGATTTCCGCCTGCAGCGCGGCGTCCG
GATGCAGCGCGCGCTGCAGCATCGCCGGCAGCTGTGCCGGGTCGTCGAAATCAATCATGT
GCGGCTTCGGCACGCGGTTGCGGAAGGTCACCACCGGCTTGTGCTGGACGATGAACTCCG
AAACGATCGACGAGGTGTCCGACACCAGCACATCGGCGGCGCGCTGCGCGGCCATCACCT
GCTCCGGCTCGATGAAGCGGGCATTGGCACCGGCCAGCGCGCGGTAGCGCTCGAACAGTT
CCGGCGGACATTTGGGATGCAGGGTCAGCAGCCAGTAACGTCCACCGGCAGCGATATCGG
CGGCGATCTGCGCATGCAGGTGCGGTGCCGCACTCAGCCGCTCGGTGAAGGTGGAACCAA
ACAGGATCGCCGGGCGATCGCCGGCCGGCGCACGCAGTGCCGCGCTCTCGCCACCGTCAT
CGCGGAACAGCGGGTCCAGCTTCGGCCAGCCGGTCTCGGCCACCGCGAAGTGGCCCTGCT
GGGCCGCGATCTCGCGGAACGGTGTCGTGGTGGCCGGCCCCTGCGTGCAGTACAGGTCGA
ACATGCCGCGCACCCGGAAGTGGCCGCGCGCGCTGTCGCGCTTTTCCACATTGAAGCCAT
GGAACAGCTGCACCTTGGCCCCCGAAAGGAAGGTCGGCACCCAGTTGGCCGCGCTGAACA
CCGCCCGCGGGCGCATTGCCAGGGCCTGCTTCAGGCCGACTTTGGCCACCCCCGGCAGGC
TGCTGCCGGCCGCGCCGCCTTCGAACCAGGCCGCAACCTCCTGCCCGGACGCGTGCAACG
CCTGCGCCAACGGGGCGAGAATAGGCAGCGCATAGCGCTCCGTCGCAAACAACAGGTACC
CGGCCATCATGTCCTCCACGACCGCTCCCATCGAACGGCCTCGCATCTCGGCGTGCATTA
TCGCGTTCAACGAGGCCGGGCGCATCGGCGACTGCCTGGCCTCGCTGGCCTTCTGCGATG
AGATCGTGGTGGTGGACTCGCAGTCCACCGATGCGACCGTGGCCATCGCCGAGGCTGCCG
GTGCCCGCGTGCTGCAGCGTCGGTTCGAGGGCTTCCGCAGCCAGAAGGCGTTCTGCGTCG
AGCAGGCCAGCCACGACTGGGTACTATGCCTGGATGCCGACGAGCGCATCAGCCCCGAGC
TGCGTGCGGCCATCGAACAGGCCCGTGACGGCGGCTTCGCCGGCCACGCCGGCTACCGCT
TCGCCCGCCTGTCCGAATACTTTGGCAGGTTCCTGCGCCACGGCAATGCCTACCCGGACC
GGGTGATGCGCCTGTTCGACCGCCGCCAGGGCGGCTGGCGCGGCAAGCGCGAGATCCACG
AGGCGGCCAGCGTCGATGGCAGCGTCGGCACCCTGCGCGGCGATCTCATCCACTATCCCT
ATCGATCGTTGCAGCAGCAGCTGGCCAAGACCGAGAAGTACGCGCGGATGATGGCCGAGC
ACGAGTTCGCGCGTGGCAAGCGCGCCACGCTGGGCAAGCTGGTGCTGGCGCCGGCTTGGC
GGTTCTGGCGTGGCTTCCTGTTCCGCGGCGGCTTCCGCGACGGCTGGCACGGCCTGGTCT
ATGCCTATGTGCGTGCCAACTACGTACGGCAGAAGACCATCATGCTGTGGATGCTGGGCA
ACGGCCAGGCGGTGGCCGATCCTCCAGCCCCTGTGGAACGGCCCTGAGCCGGCTGTGTCA
CACTTGCTGCGCGTTGCCTGAAGATCCCCCATGAAAATCCTGTACACCAACTTCCACTAT
GGCGACGGTGGCGGCCACACCACGTACATCGTGTCCCTGGCGCGCGCCCTGCATGGCCAG
CACACGCTCCATGTCGCAGCCCCCGCCGACAGCCGCCTGCTGCGCACGGTGGCCGAGGAA
GGGATCGCCACCCCGCTGCCGATGGCCTTTGGCAGCGGCCTGCCGACCTTGCCACGACAA
CTGGCCGAACAGCATGCGCTGCGCCGGCTGGTGCGGGACGAGGGCATCGACCTGGTCCAC
GTCAACGGTGCTCGTGATCACCGCTTCGTGATGCAGGGACTGCTCGGCATGCGCCGCCCG
CCGATCATCCTGACCAAGCACAACAGCAAGCCCACCCGTACGCTTGGCAATGCCTTCAGG
GCCCGCTGGGCCACCGATCGCGTGATTGCGGTTTCGGCACACACCGGGCGTCTGCTGGAG
CAGGGCCCGTACCGGCGCTGCCCGATCGATGTGGTCCGCAACGGCGTCGACCTGGACCGC
TTCGCGCCGCTGCCGGCCGACGCCGGCCAGGCAATGCGGCAGCAATGGACGCAGGATCCG
GATGCGCTGCTGCTGGTCAGCAACGCCGGCACCGATGACTACAAGGGCTGGATCGACCTT
GCGCAGGCCATTGCCCTGCTCCCCGACGCGATCCGGCCGCACGTACACATGGCGGTCGCA
GGTCACCTGCCCAACGCGCAGCAACGCGCGCAGGTGCAGGCCCTCGGTGATGTCGCCACG
CAGGTCCACTTCACCGGACTGCTGGCCGATACGCGCCCACTGATCGCCGCCGGCGACGTC
GGCTTCGTGCTGTCCAACGACATCGAAACAATTTCCTTCGCCTGCCGCGAAATGATGGCC
AGCGCCAGGCCGATGCTGGTCAGCGACTACGCGGGGCTGCCGGAAAACATCGAGCAGGGA
GTCGACGGCTGGGTCGTGCCCACCCGCAACGTGGCCGCCATTGCCGCACAGGTGCAGGCG
ATGTATGAACAACGCCAGGCGCTGCCGGCGATGGGCATGGCCGCCCGCTGCCATGCAGAG
CGTGAGTTCGGCCTGCAGACCTTCGCCGGGGCGACCCTGGCCAGCTACGAAGCGGTGCTG
GCCTCAGCCTGATCTGACCGGCGCGGCTCGGACAGGGCCAGCAGCAGGGCAACCCAGGCG
GCATAGAACGAGGCGGTCCGCATGTCACGCAGCATCATTTCGGTAACCCCGAAGACGGCG
AATGCCACGCAGATGCTCAACCCTGCCGCGGCATGCAACCGCGACCGTTCGTCGCCACGC
CACAGGCGTGGCACGAACACCAGCGCCGGGGCCACGTACACCAGCACCAGGCCAAGCCCC
CCCAGCACGCCGTAGGTGGCCAGGAAATACAGCAGGTCGTTGTGGGTCTCGCCGAAATCA
CGCGCGACCATCGCCGACACCTTTCCCTGTCCGGCAAGTCGTTCCAGCTCCTGGCGGAAG
CGGTCACCACCACCGACACCGAACACCGGCTGCTCGCGGATCATGTAGCCAGCCGCGGTC
CACAACTGAAGGCGGATGCAGACCGAGGTATCTGCCAGGTGGTCGGCACTGCAATCGCCA
TACTCGCTCACGCCCGCATCGATGCGATCGCGCAACGCACCATCATGGGTGGCGACGATG
CCGACGCCGGCCGCGAGTACCAGGCCCAGCAGGATCTTCATCCGGCCAAGCCGACGCCCC
ATCACCAGCAGGCCGATCAGCAGGAAGCAGGGAATCGCCAGCAGGCCACCGCGGGTCTGC
GTCCACAGGAATGCGACCAGGCCAAGGATGCCGGTCAGCAGCTTCAGCGTGGCTTCGATG
CGGGTGAAACGGGTCACCGGCAGGCCCAGCGACATCAGGCTCAGCACACCGAACAACAGG
GTCAGGTCGCCATAGGTCACCGCATTGAACTGCTGGGTGGCAGGCCGCACGCCGGTCTCC
AGCGCCAACCAGCCAATGATGGCTGCTGCCGACCACACCGCGGGCAGGGTGCCAAGCATC
GCCCGCGCAAGGATCCTGCGCGGCACCCGCAGCGCGGCGAACAGGATCAGCAGCATCGAC
AACAGGCGTGCGGCCTTTTCGACCTCCGATCCCTTCCAGATGCCATGCACGCCCAGGCTG
ATCAGCACGCCGACCAGCATCACGCCCATGCCGATGCCCATCCACGCATAGCGCCGGGCG
GAACCGGGCAGCAGGCGCGGAGCGGCCGAGGGCACCAGCAGCAGGACGATCGACAGCAGG
ATCGCCAGGTAGAACCCCGCGCTGCCGCCCTCCATCGTGATCATCAGCAGCGTTGGCAAC
GCCCCCAGCACCACGGCGTAGGCGCCGGCCAGGAAGCCCGTCGTGCGGGAAGTAGGCAAG
GAAAGCGGAGTCACGTGGTGCGGTCGGCAGGTCGATGGCGATAGACCGGCACGGTGCCGG
GAGCGGCCCTCATTCTAGGACAGAGCAGGCCGCTGGTTGACGCAGACTGGCCATGTCCGT
CGCTCATTCGTTCAGTCCGCATCCGGTGGCCCCTGCAGCCGGTACTCGCGCTCGAGCTCC
TTCAGGTCAGGCACGCAGGCCCCGGACACCGCCCCGGCGGGAACCAGCCACCAGCGACGG
CGGTTGGATATGCCGGCCATCTGCGCCTGCGAACGATCAATGCACTCCTGCATGGCATCG
TCATTCACCAGCAACCAGCGATGCCGGGGGGACAAGCGCTGCCAGCGCACGGCCGCCTGC
AGCTGTTCATGCCAGCGGTTCTCGAATCCAAAGGTCGCCGCGCGGCGGTCCGCCATCAGC
AGATTCTGTTCCTTCCAGGCCACCAGCCCCAGTTCCGCGCCTGGCCCGAGACGGGCGCCG
ACGTCACGCATCAGACCACGCGCAGAGCTTGAATCATTCAGCAACGGGTAGCCGAACAGG
CCGTAAAGCACCCAGGCCACGGCCAGGGTCGATAGCAGCGCCAGATGGCTTCGACGCCAG
CCGGTCACCACCAGGCTCAAGCCACCCCAGAGCCCCATCGCCAGGATCGTCCACGCCAAT
GCATCGGTCGCGCCGGGCGGCAATCCGCGTCCATGGGCAAGGTTCACCTCGAAGCGCGGA
TCACCCAGCAACGCGAGCGCCCCGACCAGGCTCAAGCCCAGTGCCAGCAACGCGGCAAAC
CCTCCCAGCACGCGCTGCACATCGCGCCGCTTCAGCAGCCCGGGCAGCAGCGGCGCCAGC
GCCAGGCAGAACATCGGCAGCGCCGGCAGGATGTAGACATCACGCTTGCCCTGGGGAATC
GAGAAGAACAGCACGACCAGCAACCACCACGCCAGCGGCAGCAGGTAGCGTGGATCGCGG
CGGCACAGGCGCCGCCGCCACGCCGGAAGCGCCCACGGCAGCAGCAGGAACGCGGGTATC
CACATCGTTGGCATGACACCGAAGAAGTACCACCACGGCTGGTGATGGTCCCAGGACTGC
GTGTAGCGGCGGGCCGTCTGCCGCACCAGGATGTCGTTGATGTAGCCGCGGTACTCGTCC
GATCCGGTGCCCAGCGCGGCCAGCAGCATCGGCGCCAGCCACAGCGATATCGCCAGCAGG
AAGGCCAGCGGTGCCAGCCAGAAGCGGCCATCGCGTGCGTGCAGGGAAACACGGGGCCAC
TGCAGGGCTGCAGCGATGGCCGCCGGCACGATCATCAGCAGCGCCAGCATGCCCACGCCC
TTGGTGATCACCCCGATACCGGCAAAGAACCAGCCCAGCCACCACCAGCGCCAGGCCGGG
CCCAGCAGCAGGTGGCGCAGCAGGCCATAGTTGGCCAGGGTGATGAACAGCACCAGCAGC
GGATCGATCTGCGCCTTCTTCGCCTGGAAGGTGAACTGCAGCGCGAACAGCAGTGCCCAC
CCCGCGCAGAGCCCGACCTGCCGCGTCCACAGCCGGCGCCCCAGATCGACCACGCACCAC
AGCGTGCCCAATGCGGCCAGCAGCGAGGGCAGCAGGAAGGCCACGCGCCAGTGGCCAACC
AGGCCATACAGCGAGGCCTGCCACCACATCAGCATCGGCGGCTTGTCCGAATACAGCTCG
GTACCGCGATGCGGGAACAACCAGTAACCGCTGTCGACCATCTGCCTGGCCACCAGCGCG
AAGCGTGGTTCGTCAGAGGGCCACGGATCGCGGACACCGAGCCCGGCCCCCAGCACCAGC
AGGGCCACCACCACGAACAACCACGTCTGGCGCGACGCGTGGGTCTTCAGCATGGGACTC
GAAACGGCAGCGGGGGTCAGGCTGCTTTTATCAGACGCGCGTAGAAGAAACCGTCAGCAT
CGTTGTCACCAGGCAGTCGCTGGCGTGCCACGCCTTCGCAATCCACGCCGAACGCATCGC
CCAGCGGCTGCGCCACCGCGTCCGGATGCCACTTCAGGAACGCACGCACCTGATCGATGT
TCTCGGCGCGCAGGATCGAACAGGTGGCGTACAGCAGCACGCCGCCCGGGCGCAGCATCG
ACCAGCAGGCTTCCAGCAGGCGCGCCTGCACGCCCACCAGTGCATCGACGTCCTCGGCGC
GACGGTGGAACATCACATCCGGCTGGCGGCGGATCACGCCCGTGGCCGAACATGGCGCAT
CCAGCAGGATCGCATCGAACGGCACGCCGTCCCACCACGACCCGGGATCGCTGGCATCGG
CGACCCGGGTCTGCGCATGCTCGCCCACACCGGTGCGGGTGTAAGTGTCACGTGCACGGG
CCAGACGGCGCGCGTCGATATCCAGCGCCAGCAGGCGCAGGCTCGGGTCACGCTCCAGCA
GATGCGCCGATTTGCCGCCGGGTGCCGCGCAGGCATCCAGCACGCGGGCACCGGTCGCGG
GTGCCAGCGCATCGGCCGCGCATTGCGCCGACAGGTCCTGCACCGACAGTGCACCATCGC
CGAAGCCCGGCAGCTGGTTCACGGCAACGGGGGTCGCCAGGCGCAACGCATCGGCGCACA
GTGCAGTGGCTTCAGCGGCAATGCCGGCCTCGGCCAGCGTCGCCAGGGCCTTGTCGCGAC
CGCCGTGCTGGCGGTTGGCACGCAGCCACAAGGGCGCGGGTTGCAGGCTGGCGCTGAAGA
TCGCTTCGGCCTGCGCCGGCCAGTCGCGTTCGATCGCATCAGCCAACCATTCCGGGAAGG
CGTCGCGCGCAGGCTGCTCGGGGAACCCCTCGCGCTGGGCGCGGCGCAGGATCGCGTTGA
CCAGGCCTGCCTGGCGCTCACGGCCCAGCGCGCGCGCCGCATCGACCGTAGCCGAAAGCG
CTGCGTGCGCAGGCAGTTCGAGCACGTCCAGCTGGGCGAAACCGACCATCAGCAGCGTGC
GCAGGTCGGCATCGCGCGCCGACAGCGGCTTCTGCATCCAGGCCTGCAAGGCCGCGTCAT
AGGTGCTGCGACGGCGCAGCACAGCGAAACACAGGGCTTCCAGCAGCGCGCGGTCGCGGC
TGTCGGCCAGCTTCGGCAGCGCCCAGGCCAGTTCGGCCTTCAGCGAACGGCCACGGGTGA
ACACCTGTGCCAGCACGCGTGCGGCCAGCATGCGCGTGGCCGCGCCCGGTGCCGCCTTGG
CGACGGAGAAATCGTTCTGCTTGGACACCGCTTATGCCCCCACGCGCAGGTCGCGGCGAG
CGTTGAGGTAATCGGCAGCGGTGATCGCCTTGCCGCCTTCACGCTGCAGCACGCGCAGGC
GCAGCGCGCCCTGGCCACAGGCAATGTCGATGCCGTCGCGGCCGGCGGCCAGCACGGTGC
CCGGCGCCTGGCCGTGGTCTGCCTCCAGTGCCACCGCACCATGGATGCGCACGCGTTCGC
CAGCCAGCGTTGCCTCGGCGATCGGCCACGGATTGAACGCGCGCACGGTACGCGCCAGCG
CGTCGGCGTCCTGCGCCCAGTCCAGCCTGGCTTCGGCCTTGTCCAGCTTGTGCGCGTACG
TCACGCCCTGTTCCGGCTGCGGTCGCGCGATCGGCTTGATGCCCGCGCGCAGCAGGCCCA
GGCCATCAGACAACACCTGGGCACCAAGCTCGGCCAGCTTGTCGTGCAGCTGGCCGCCGG
TATCGGTGGCGGCGATCGGCAGCTCCTGGTGCAGCAGCACCGGGCCGGTATCCAGGCCAG
CCTCCATCTGCATCAGGCACACCCCGGTCTTCGCGTCACCAGCCTGGATCGCACGCTGGA
TCGGCGCAGCGCCGCGCCAGCGCGGCAGCAGCGAGGCATGCACGTTCCAGCAACCATGGG
TCGGGATGGCCAGTACTGCCTTGGGCAGGATCAGGCCATAGGCCACCACCACCATCAGGT
CCGGCTGCAGGTCGCGCAACTGCTGCTGGGCGGCCGCGTCCTTCAGCGACTCCGGCTGGT
AGACCGGAATGCCACGGGCCACGGCTTCGAGCTTGACCGGCGAAGGCGCCAGGCCACGGC
CTCGGCCGGCCGGGCGATCAGGCTGGGTATAGACGGCCACGACCTCATGGTGGCGCGCAG
CCGCGCGCAGCGACGACACCGCGAATTCCGGCGTACCGGCAAAGACAATCCTCATGGCTA
CCCCACTTGCAGGATGGATTCGTGCAGGAAAGAAAACGGCGCCGTCGGCCGGCGCCGTAG
AGCCCGCGCGAGCCGCGCAGGCACGGGCCACCCGAAGGGTGGCCCGGATTGGCGATCACG
CCACGTGCTTGCGCTGCTTGGCCAGCTTCTTGCGCACCATCTCGCGCTTGAGCGGCGACA
GATAGTCGATGAACAGCTTGCCGTCCAGGTGATCCATCTCGTGCTGGATGCAGGTGGCCA
GCACGTCACCAGCCTCCATCTGCTGTTCCTGGCCGTTGCGGTCCAGGTACTTCACGGTGA
TGGTGTCGGCACGGGTCACGTCGGCGAAGATGCCCGGAACCGACAGGCAGCCCTCCTGGT
ACACCCGGCCCCCGTCCTTGGCGACGATTTCCGGATTGATGAACACATGCGGTTCATTCT
TTTCTTCGCTGACGTCGATGACCATGAAGCGCTTGTGCACGTCCACCTGGGTGGCGGCCA
GGCCGATGCCCGGGGCGTCGTACATGGTCAGGAACATGTTGTCGATCAGTTCCTGGAAGG
CCGGCGTGGTGACTTCGGCAGCTTCGATCAACGCGGCCTTGGTACGCAGGCGCGGATCGG
GGAACTCGAGAATGGGGAGAAGGGCCATGGCTGTTTCCGGATAGGGGGCCGGCACGCCGG
CATACGTCGCAGATTCTAGCTCCAACGCTTGCCTTGCGCCCCGGTTTCTGGACTATAGTG
CGCGGACCTGTTGGGGAATCAGGGCTTCACACCTATGTTGCTTCGTTTTCGTACGGTCGT
CGCCGCGGCGATGCTGACCGTGGCTGCCTATGCTACCGCCGTGGAAGTGAATGGCGGGCA
CCCGGACACCTATGTGGTCCGAAAAGGGGATACGTTGTGGGATATCGCCGCACGTTTCCT
GCAGAAGCCGTGGCTGTGGCCGGAGATCTGGCAGGCCAATCCGCAGATCGCCAATCCGCA
CCTGATCTATCCCGGTGACGTTCTGAGCCTGGCCTACCTGGACCGGGTAACCGTGGCGGC
CCGGCCCGGCCCACGCCAGGAGGCCCCGATCGACGCCATTCCGCTGGCCCAGGTCGAGCC
GTTCCTGAAGCAGCTGAGCGTGGTCGACAGCATCGAGCAGCTGCCCTACGTGGCCGGCCT
GGAAGAGGAACGCCTGCGTGCCACCAGCGGCCACGCCGTCTATGTGCGCCTGGCTGACGC
CCAGGTAGGCCAGCGCTGGGCGGTTGTCCGCCCGACCGTGCGCTACGCCCAGCCCAAGCC
GACCGAGGACCTGACCGCCAACGGCGACGTCACCCCGGGCAGCGGCAACCTGTGGCGCGC
CTACAGCGCACCCAACCACCGCCGCGGCGTGCTCGGCTATGAGCTGGCCCAGGTCGCCAC
CGGCACCATCACCCATGTCGCCGGAGGCAAGGTCGAGGCGTCCACCCTGGTGCTGGACAA
GAACGAAGGCGGCCGTGAGGTGCGTGCCGGCGACCGCCTGGTGCCGATCGAGGCCAGGCC
GTACGACCTGCAGTTCGTGCCCCATGTCCCCGCCGCAGGCGTCGAGGGCGTCGACGTACG
CGTGCTGGCCGTCACCGACATGTTCACTGCCGGCGGCCCCCGCGACGTGATCGCGATCTC
GGCTGGTCGCACGCAGGGCGTGGACAATGGAACCGTGTTCTCGCTGTGGCGCCCGGGCCG
CCATGTGGCGCACCGCATGAAGTACCCGAACTCGTCGCGCACGGACGATTCGCTCAGCAC
CGGCGCCGGCCGGGTCTCGCTGCCGGACGAGTACGCGGCGCATGCCATGGTGTTCCGCAC
CTTCGACAATGTCAGCTACGCGCTGGTGATGCAGGGCGTGAAGCCGGTGCGCGTGGGGTA
CAACGCGCTGCACCCGGACGCGCGGTAGAGTCGACTGTTGGTCGACTGCTCTTCACCACC
CCCCCCGAAAGCGCCCGCGCTGCGCGCGGTAGTCGACTGACAGTCGACTCTACAGGGGCG
GTCTCCGGCAAAACCTGACAGCCACATGCGAAGGCGCCCTAGGGCGCCTTTGTTGCATGC
GCTCGATAGTGGGGGAATGACCAAGCAAGCTGATGAGGCGCTGCTGCGCCTGGTGATGGC
AGGCGGCGCGCTGGCGCCACGGCGGTCCCTGCTGCAGGCCGCGGGCAGCGCGGAGGCCGC
GATCGCGCAGGGCGCCGCGAACTGGCGCGCGCACGGTTGCACGCCAGAGCAGTGCGCTGC
ACTGGAACACCCCGACGCCCGCGCCTGGACCGTGGCGCGGCACTGGCTGGAAGACGACGA
CCACCATCTGCTGTCCTTTACCGATGCGGCCTTTCCGCCGCCCCTGCTGGACGTCCCGAA
CCCGCCACTGGCGCTGTTCGTGGCGGGCGATCCGAGCCTGGCCTGGCGCCCCTCGGTGGC
GCTGGTCGGCAGCCGCTCGCCAACCCCGGGAGGACGCGCGCTGGCAGCGCGCTTTGCCGG
CTGCTTCGTCGAGGCCGGACTGGCCGTAACCAGTGGCTTGGCGGCCGGCATCGACGCGGC
CGCCCACCTGGCCACACTGGAGGCAGGCGGCTGCACCGTGGCGGTGATCGGAACCGGCCC
TGATCGGGCCTATCCGGACAGCCACCAACGGTTGCAGGGGCGGATCGCCGCCGAGGGCGC
GGTGCTCAGCGAGTACCTGCCCGGCACACCGGCACGCCCGGGCCACTTCCCCGCGCGCAA
CCGCCTGGTGGCCGGGCTGGCGCTGGCGACGGTGGTGGTCGAGGCCGCGCAACGCTCCGG
CGCCCTGATCACCGCACGGCTGGCTGCCGAGGCGGGCCGTGAAGTCTGTGCCCTGCCCGG
CTCGGTACTCAACCCACGCGCAGCGGGCTGCCACCGGCTGATCCGTGAAGGGGCCGCACT
AGTCGAGCGCCCCGAGGAAGTGCTGGAACTGCTGGCCCCTGCCCTTCGCCAGCAGCTGCC
GGGCTTGCAATCACGGCTGGGCACCCCCACTGAACAGGCACCGCCGGCGCTCCTGCCGGC
GCGCTGGGCCGACGACCCTGACTACCAGTGCTTGTGGCGGGCCCTGGACCACGACCCAAG
CAGTATGGATTCACTGATCACACGCTGTGGATTGACGGCGCCCCAGGTGTCCTCCATGCT
GCTGGCCATGGAACTGGCGGGAATCGTGGTGTGCGTACACGGCCGCTACTGTCGAACTCC
CTAGTTTCTTCACCTCCACAGCGTCGCGCGACGCAGGCCGAGGGGCAATGAAAGAGAGCA
TCCTGGACGTACTGCTGTACCTGTTTGAACACTATTTCAGCGAAGACGCGGACCTGATCC
GTGACCGCGATTCGCTCCAGAACGGCCTGATCCAGGCCGGTTTCAGCCCAACCGAGATCA
ACAAGGCGTTCGACTGGCTCGACGCCCTGGCCGCGCAGCGGCCGAGCGTGGCCCAGGCAC
GGGTCGACGGCCCCGTGCGCGTCTACCACGGCCCCGAGCTGGACAAGCTGGACGTGGAAT
GCCGCGGCTTCCTGCTGTACCTGGAACAGCACGGCATCGTCGACGCCGACCAGCGCGAAC
TGGTGCTGGACCGGGCGATGGCCCTGGACCAGGACGAACTGGACCTGGACGACCTGAAAT
GGGTCGTACTGATGGTGCTGTTCAACCAGCCTGGCTCCGAAGCGGCCTATGCCTGGATGG
AGACGCAGATGTTCATGGACGAGCCAGAACCCCTGCACTGACCGTACACTTGGGGGCATA
GCGCATTCAGGAGCGTCCCCGTGAGCGAGTGGTTCCATGCAGAAGGCAACCGGCAGCAAG
GTCCGCTGCCGGCGGAACAATTGGTCGAGCTGTTCCGCAACAACCAGATCACCCTGGACA
CCCTGGTCTGGCGCGACGGACTGCCGCAATGGCAGCCGTTGCGCACCGTCGTGGACGAAC
TCGGCCTGATCGTGCCGGCGCTGGACGCCGCCGTACCGCCGGTCGAACCCGAACCGGAAC
CGGAACCCGTCGCACCGCCTCCGCCGCAGCCGCCGGTACTGCCGGCGTCCACGCCCTACG
CCGCCAGTGCATCGGCCACCGTCCTGCCGGCACCGAAAAAGAAGCTGTCCGGCTGTGCGC
TGACCGCCATCATCGGTGGTGCCCTGTTGCTGGTACTGGTCCCGATCGTGGCCATCCTGG
CCGCCATCGCGCTGCCGGCCTACAACGACTACACCGTGCGCAGCAAAGTCGCCGGCGCCG
TGGCCGCGCTGCAGCCGCTGAAGGACCAGGTGCAGCATTTCGCCGATGACGAAGGGCGCT
GCCCGGGTGCCAATGACGCCGGCTTCCCGGCCCCGGGCGACTTCGCCAACGCGGGCCTGT
CGGCGGTGAACATCGGCCGCTTCAACAACGGTCACTGCGGCATCGAAGCAACGCTGGCGG
TACCAGGCAAGGGCATCGACGGCGACCTGCTGTGGCTGGAATACGATCGCGACAGCGGCC
GGTGGGAATGCAGTGGCGAAAGCAACGACAAGTACCTGCCGCCGACGTGCCGCGGCTGAG
CCACGCGCACGCCAGCACCTCCAAGGATGATTCAACAGGGAACATGCAATGACTGAGTGG
TACTACGCCGAAGGACAGCAACGCCAGGGCCCGCTGCCGGTCCAGGAGATCCGCCAGCGC
TTCCAGCGCGGCCAGTTGAACCTGGACACCCTGGTCTGGCGCGAGGGCATGGCCCAGTGG
GCTGCACTGCGCCAGGTGGTCGACGAGCTCGGCCTGCAGACGCTGGCCGATGCCACCACT
GCCACCAGCAGCGGCGGGTTCGACCTGCGCAGCGACTATGCCGCCATCGACAGCGGCACC
GCACCGCTGCCCGGCACCGGCGCGCTCAGCAGCTCGCCATACAGCGCTCCAGCCGCCGTC
GGCAGCGGTGGCCACGCACAGCCTGTGGTTGGCGGTGAAGTGGTCTACGCAGGCTTCTGG
AAGCGCGTGGCGGCCTACATGATCGACTACTTCGTGCTGGTCATCCCCGGCAGCATGATA
GGAGCCATCCTCGGTGCGATCCTGGGCGCCAGCATGGGCGCGGTGGGCAGTGGCGAATCA
GCCATCGAGATCGTGGCCCAGCTGGCCAGTGCCCTGATCAACCTCTGCATCGGCATGGCG
TACTACACCTGGTTCCATGCCTCGAAGGGCGGCGCCACGCTGGGCAAGATGGCGGTCGGC
ATCAAGGTCGTCCGCGGCAACGGCGAGCGCCTGACCAAGGCCCGCGCGTTCGGTCGTTAC
TGGGCCATGCTGCTGAGCAGCTTCACCCTCGGCATCGGCTTCCTGATGGCGGCCTTCACC
GAGCGCAAGCAGGGCCTGCACGACATGATCTGCGACACTCTGGTGGTCGACCGCTGGGCC
TACACCGACCAGCCCCACCTGCAGCGCCGCGAGCTGGGCACCGTCACCGTGCTGGTACTG
GTGTTGACCGCAGTACTGTCGCTGGTGGGCCTGGCGCTGCTGGTGTTCGCGGTCGGCTTC
ATCGCCAAGATGGCCTCCTGAACGGCCATCCTCACGGCTGGCTGCTTGACACGGGCTGGC
CGGGCGTGATTCCTCTAATAAGGTGAAACCTGAACGCCCGGCACATTACCGGGCGTTCAG
TTTATGGATTTGCGCGTGGCCGCTTCACTAATGCGGCCATTTGCTCCACCCTAGCGGCCC
CTTCCCCACGGTTCGCCCCACAGACCCTGCTGCCATGCCCAAGCACCTGCTCATCGTCGA
ATCGCCGGCCAAGGCCAAGACGATCAACAAATACCTCGGCAAGGACTACACCGTCCTGGC
CTCGTATGGGCATGTGCGTGACCTGATTCCGAAGGAAGGCGCGGTCGACCCGGACAACGG
GTTCGCCATGCACTATGACGTGATCGACAAGAACGAGAAGCACGTCGACGCGATCGCCAA
GGCCGCCAAGGGCGCCGACGACATCCTGCTGGCGACCGACCCGGATCGCGAGGGTGAAGC
GATCAGCTGGCATATCGCCGAGATCCTGAAGGAACGCGGGCTGGTCAAGGACAAGCCGAT
GCAGCGCGTGGTGTTCACCGAGATCACCCCGCGCGCCATCAAGGAAGCCATCAGCCAGCC
GCGCGCGATCGCCAGCGACCTGGTCGATGCCCAGCAGGCGCGCCGCGCGCTGGATTACCT
GGTCGGTTTCAACCTGTCGCCGGTGCTGTGGCGCAAGGTCCAGCGCGGCCTGTCCGCCGG
CCGCGTGCAGAGCCCGGCGCTGCGCATGATCGTCGAGCGCGAGGAAGAGATCGAAGCCTT
CATCGCCCGCGAGTACTGGTCGATCGCCGCCGAGTGCGCGCACCCGTCGCAGCACTTCAA
CGCCAAGCTGATCAAGCTGGACGGGCAGAAGTTCGAGCAGTTCACCATCACCGATGGCGA
CACCGCTGAAGCGGCGCGGATGCGCATCCAGCAGGCCGCGCAGGGCTCGCTGCACGTCAC
CGACGTGGCCAGCAAGGAGCGCAAGCGCCGCCCGGCGCCGCCGTTCACCACCTCCACCCT
GCAGCAGGAAGCCTCGCGCAAGCTCGGCTTCACCACCCGCAAGACCATGCAGGTGGCGCA
GAAGCTGTATGAAGGCGTGGCGATTGGTGACGAAGGCACCGTCGGCCTGATCTCGTACAT
GCGTACCGACTCGGTGAACCTGTCGCAGGATGCGCTGGCCGAGATCCGCGACGTGATCGC
CCGTGATTACGGCATCGCCTCGCTGCCCGACCAACCCAACACCTACCAGACCAAGTCGAA
GAACGCCCAGGAGGCGCACGAAGCGGTGCGCCCGACCTCGGCCCTGCGCACCCCGGCCCA
GGTCGCCCGCTTCCTCACCGACGACGAGCGCCGCCTGTACGAACTGATCTGGAAGCGTGC
AGTGGCCTGCCAGATGATTCCGGCCACGCTCAACACGGTCAGCGTCGACCTGTCGGCCGG
CAGCGAACACGTGTTCCGTGCCAGCGGCACCACCGTGGTCGTGCCCGGCTTCCTGGCCGT
GTACGAGGAAGGCAAGGACAACAAGAGTGCCGAGGACGAGGACGAAGGCCGCAAGCTGCC
GGCGATGAAGCCCGGCGACCGCGTGCCGCTGGAACGCATCCAGGCCGAACAGCATTTCAC
CCAGCCGCCGCCGCGCTACACCGAAGCGGCGCTGGTGAAGGCGCTGGAAGAGTACGGCAT
CGGCCGTCCCTCGACCTACGCCTCGATCATCCAGACCCTGTTGTTCCGCAAGTACGTGGA
AATGGAAGGGCGCAGCTTCCGCCCGTCCGATGTGGGCCGCGCGGTGTCCAAGTTCCTGTC
CAGCCACTTCACCCAGTACGTGGATTACGACTTCACCGCCAAGCTTGAAGACGAGCTCGA
TGCAGTCTCGCGTGGCGAAGAAGACTGGATCCCGTTGATGTCGCGCTTCTGGGAACCGTT
CAAGGAACTGGTCGAAGACAAGAAGGAATCGGTCGACCGCGCGGAGGCCAGTGGCGCGCG
CGAGCTCGGCACCGACCCCAAGACCGGCAAGCCGGTCAGCGTGCGGTTGGGCCGTTTCGG
GCCCTATGCCGCCATCGGCAGCACCGCCGAAGATGCCGAGGAGAAGCCGAAGTTCGCTTC
GCTGCGCCCTGGCCAGTCGATGCACACCATTTCCCTGGAAGACGCGCTGGAGCTGTTCCT
GATGCCGCGTGCACTGGGCGAGGACAACGGGGAGCCGGTCAGCGTCGGCATCGGCCGCTT
CGGCCCGTTCGCCAAGCGCGGCAGCACCTATGCCTCGCTGAAGAAGGAGGACGACCCGTA
CACCATCGACCTGGCCCGCGCCGTGTTCCTGATCGAAGAGAAGGAAGAGATCGCGCGCAA
CCGGATCATCAAGGAGTTCGAGGGCAGCGACATCCAGGTGTTGAACGGCCGCTTCGGCCC
GTACATCAGCGACGGCAGGATGAACGGCAAGATCCCCAAGGATCGCGAACCGGCGTCGCT
GACCCTGGCTGAAGTGCAGCAGTTGATGGAAGAAACCGGCAAGCCGGTGCGCAAGGGCTT
CGGTGCCAAGAAGGCCGCTGCAAAGAAAGCCCCGGCCAAGAAGGCGGCAGTGAAGAAGGA
AGCGGCGCCGAAGAAGGCCGCTGCAAAGAAAGCGCCTGCCAAGAAGGCCGCGGCCAAGAA
AGCAGTAAAGAAGGCCGCCGCGAAGAAGGCCCCGGCGAAGAAGGCCGTCAAGAAGGCCGC
GAAGTAACTCCACGCCATACGTGGATGAGGGGTAGTGGCGGGGGGGGGGGGGGCCCCCCC
CCCCCCGCCCCCCACCCCGCCCCCCCCGCCCCCCCCCGCAGGGGGGGGGGGGGGGGGGGC
GCGCCCGCGGGCCCCCCACCCCCACACCCCCCCCCCCCCCCCCCCCCCCCCCCACTACCG
GGTGCCAGGGTCCACCCCTTCTGCACGCAGCAGGGG
>contig00027 len=58135 cov=31.4 corr=0 origname=NODE_27_length_58135_cov_31.387598_pilon sw=shovill-spades/1.0.4 date=20220914
GTGGGTCCGGTTGCGGGGGCGTGAGCCGCATGGATGCGGCGACCGAGCTTACATGGACGT
ACTTGCAGCGTCCCCCGCAACCGGACCCACCCCGCCAATCCACGGAATGCCAGCTTTTGC
TTTTGCTGTTGCTGTTGCTGTTGCTGTCGAGGCTGCCGGCCAGCGGCCGGCACTACCGCG
GGTGCAGGGCTGCAAGCCCTGCCGAACAACCCTCAACCTTCGCAGTTGGCGAACAGGTCG
CGATCGCGCTCATACAGCGAGGTCTTGACCTGCATCAGGCCCAGCACCGACGGGAACAGG
TTGTCGTGGTCGGTATACGCCGCCGAACGCTTGCGCACGCACTGCAGGTCCAACCCACGG
CTGCTGGCGAAGCCCGGCGAGAACCACATCGTCATCGGTACGCGGGTCTGCTCGGCCGGA
GCGATCGCATACGGCACGCCATGCAGGAACAGGCCCTTCTCGCCCAGCGATTCACCATGG
TCGGACAGGTAGATCATCGCCGTGTCGTAATCCTGCATGCCCTGCAGGGTGCCGATGGTC
TTGCTCAGGAAATGATCGGTGTACAACACCGCGTTGTCATAGCTGTTGGTGATCTCTTCG
CGAGAGCAACGGCCGATGTCACGGGTGTCGCAGGTTGGCTTGAAGCGCGCGAAGGCTGCC
GGGTAACGCTCGAAGTAGGCCGGGCCGTGGTTGCCCAGCTGGTGCAGCACCACCACGCGG
TCGCCGGGCTTGGCACGCACCTGGGTGGCCAGGTCCTGCAGCAGGATCTCGTCCATGCAG
CGGCCATCGGCGCACAGCCCCGGCGTGGTCGCATCGGACAGCGACTGGAACTCCAGCCCT
TCGCAGACGCTCTTGCAGCCGGACTGGTTGTCACGCCACAACGGCGCGATGCCGGCGCGG
TTCAGCACGTGCAGCAGCGACTGGTGTGCACGGATCTTCTTTTCATCGTAGTCGTGGCGT
CCCCACGGCGAGAACAGGCACGGCAGCGATACTTCGGTGCTGGTGCCGCAGGAGTGCATG
TCGGGGAAGTTGATCACCGGTGCCTGGGCCAACTCCGGGGTGGTGTTGCGGCCACCGTTG
AGCCCCCAGTTCTGCGCGCGCACGGTTTCGCCCATGACGATCACCAGCAGGCGCGGCTTG
CTGGCCGGGGCGCGTGGCGTGGCCTTGGCGTCGGTGCCGATCGGCAGCTTCGGCGCGCGC
TGCACCGGGTTGTCGCCACGCAGCGCGCGCGGCATACCGAGCAGCACGTTGGCCGGGGTG
GCGAGATAGCGTACTTCGCGCTGGTTGCGCATCAGCGCCGAGACATCCTGGAACGAGATC
AGCGCACCGCCAACTGCGGTCGCCGCCGCCACGACCAGGAAGCCGAGTCGCCACAGCAGG
CTGCGGCCCCAACTGCGTCGGCGCAGCTGCACGCGCCACAGCACCACCATCGGCAGCACG
GCCAGCAGCAGCGGCCACAGCAGCGATACGGTCATCAGCTCGCGGCTCTCCTTGGGGTCG
GTCGCCAGCACGTTGCGCAGCATGTCCGCATCCAGATAGATGTGGTACCGGCTCATGTAG
TGCGCAGCGAACGCCGTTACCAGCAGCAACAGGCTGATTACCACTTTGGCATTCCAGCGC
CAGACCAGGATGCCCAGCAGCACGCCGTGCGCACCCAGCAGCAACAGCAGCAGTGAAAGC
GCGTAACGCAGGCTGCCTGGATGGCTCGCCATCGCGCTGTGCCAGAACAGGCCGTTGCCG
GCCACCGCGAAGAACAGGCTGGTCAGCGCGATCAGTGCTTCCGTGGAGAGCTGCGGCCGC
CAGTTGCGAAGACCCGCAAGGGCGGGGAGGCGGGCGGGGCGTTGGACCGATGCACTCATG
CGTTTGCCTTCTGGCGGTGGGGACGGTCCAGCTGACGGTGGATCAGAACATACAGGCCCA
ACGAAAGCAGCCAACATATCAACGCGGTGGCAATGTCATGCGAAAGGAAATGGGCGCCCC
GCAACTGCTGGCTGATCCCGAACACCAGGCCGGTGCCGAGGCCGATCCAGAGCCCGGTCC
AGCGCCAGGACGGCCGCCACAGCAACGCGAAGAAGTACAGGCAGAGCCACGCATAGCCTG
CGCTGGCGTGGCCTGCCGGGAAGCAGGCCTGTGCCGGCATGTCTTCCGGGCGCAGGGTGA
ACAGACCGATGAAAGGCTGGTGGCCACCGTAGCGCAGCAGGTCCCACGGGCATTCCATCG
GCACCAGCGACTTCAGCAGGGAGATCACGCCGGTGCCCAGTGCCATGGCAATCACGACAT
AAAGCAGCGCCCACTGCAGGGTGCGATCGCGACCCCTACGCCAGTGGTGGAAGCACAGCA
GGGTCACGACCAGCGCTGCCGCCGTGCTCAACCATTTGCCGGCCTTGTGCACGACGCTGC
GGGTGATCCAGGTGTCCTGCAGCGCCCAGTGGCTGCCTTCAAGACGGAACAGGTGATCGG
CCACCCATTGATCGCCGCCGAAGTCCATCAGCAGCGTAAACAATGGCAGACCGATTGCGA
CAGGCAGCCAGAGGTGAGTTACCGCAAATCGAGACGCCAGTGGTGTCGCAAGCGGCGCTA
CCGAATCAAGGGGACGGACGGGCATGCTGGGAAGGGGCGGTTCGGGAATCCGCGCTCATG
CTCGTCACCTGGATGTCGGAGAAGGGTCGGACGCCCGTTCGCGCCGGGTTAATGAGTCCT
CGGCGCATGTCAACGTTCAGTCTTCTTCGGCAGTCGATCCTGTCCGCTCGGCGTGGCACT
CCGGGTTCCATGCGGTACCGGGAAGCAGTTGCCAACGATTCCTGTTGGCAACACCGATGT
CGATCACTTTGGCCGGATCCACGCAGGGGCTCATCGCATCGTCCAGCACCAGCAGCCAGC
GCTTGTCCGGCGCCTCAGCGAGCCAAGGGCCGGCGTCATGCCATTGCTCTGCCCAGGGCC
GCTTGAAGCCGAATTCGCGTACCGGGCGGTCGGCCTGCAGCAGGTTCTGCTCGCGCCAGG
CCACCAGCGCCAGTTCGGCATCCGGTCCGATCCGCGCGCCGACCCGGCGCATCAGCGCTG
ACGCCGATGCATAGGGATCCAGCGCCGGGATCAGTACCAGGCCGTAGAGCATCCACAGCA
TGCCGTGGGTCAGCAGCACCAGCGTCGCCGCGCGGCGCACCCGCAGCCACACGATCAGCG
TGGCCAGCGCGATGGCGAAGGTCAGCAGGCCATCGCCCAGCACCGGCAGCAGGGTATCGG
GCATGGCGCGGCGTTCCAGCTGGGCCACCGCCCAAGCGTGTTCGGTCAGCAGCATCACGC
CCAGCGTGCCAGTGGCCAGCATCAGCACTACGCTGTAGCCGAACAGGTAGCGGCGAACGC
ACAGGCGGCGCAGCAGGCCGGGCAGCAGCGGGGCTACGGCCAGCGCCATCGCCGGCAACA
TCGGCAGCAGGTATACCTCGCGCTTGCCCGGGCTGGCGCTGAAGAACACCAGCACCAGCA
CGGCCCAGCCCAGCAGCAGCCACTGGCGGCGATCGCCACGGCGGATACGGCGCCACCAGG
GCTTGAACAGCATCGGCAGCAGCAGGCTGCCCGGCAGCCACAGGGTAAGGATCACCTGCA
GGTAATACCAGGCGGGCTGCCGGTGGTGCCACGCATTGGCATAACGGGTGCCGGTCTGCT
TGAACAGCAGCTCGTGCGCATAAGCCTGCAGTTCGGCACTGGGCGTGTGCAGCAGGGCCC
AGCCCAGCGGCGCCAGCCACACCCCGACACCGAGCAGGAAGGCCGGGATCAGCCAGAGCA
GGGTTGCCGGATGCGGACCCTCCACCGTGCGTCCGCGGCGGCGCTGGTACAGCCACCAGC
CGAACCAGGGCAGCACCATCAGCAGCGGCAGGAAACCCACGCCCTTGGTCACCGTGCCGA
CGCCCGCGGCGAAGCCGGCCAGCCACAGGGCAGGCAGGTTGCGGCGTTCACACAGATGAC
GCATCAGGCCCCAGAGGGCCACGGTGGTCATGCCCACCAGCACCATGTCGATCTGCGCAC
GCTTGGCCATCAGCCCGAACTGCAGGGTGCAGAACAGCGCAGCGAGGGCGTAGATGGAAT
GTCGTGGCGACCACAGCCGCCGCGCCAGGTCCGACACCAGCCACAGGCTGAGCAGGGCGC
CCAGCAACGACGGCAGCAGGAAGGACCACTGCCAGCTGCCGACGATCTCGTAGGCGGCGG
CCTGCAGCCACATGAAGACGGGTGGCTTCTCCGCATACAGTTCCACGCCACGGTGCGGCA
GCAGCCATTGCCCGCTCTCGACCATGGTCCGGGCCGCCAGCACGAAGCGCGGCTCGTCCG
GCGGCTGCGGCTGCCGAAGGCCGATCCCCGCTGCCAGCGCAGCAATGATCAGCAGCCACA
ACAGGGGCAGGCGCCAACGGCGGGGCAGGGCTACGGGCACGGCAGGCTCCGGGAGCAAAA
CGGCCATTCTGAGGTGGCAGGGGTGGGAAAAGCGTCAGAGCGGCGCCGGGGCGACCGCAT
TCCGACATGTGCGGCGCTACCATGGTACGAACTTCCGTGGATGTTTCGTGCATGCGTCTG
TTGGTGATCGAGGACAACCGCCAGCTGGTGGCCAACCTGTTCGACTATTTCGAGTCGCGC
GGGCACGTGCTCGACGTGGCGCCGGATGGCATCACCGGACTGCACCTGGCCGGGAGCCAT
CCGTATGACGCCGTCATCCTGGACTGGATGCTGCCGCGCATGGAGGGCCCGGAGGTGCTG
CGCCGGCTGCGCGCCGAGCATGCATCGGAAGTGCCGGTGATCATGCTGACCGCGCGTGAC
GAGCTGCCGGACAAGATTGCCGGCTTCCGCGCCGGTGCCGACGACTACCTGACCAAGCCG
TTCGCGCTCCCGGAGCTGGAGGTGCGGCTGGAAGCGCTGCTGCTGCGTGCGCAGGGACGC
AACCCGCGCAAGCGCCTGCAGGTGGGCGATCTGGTGCTGGATCTGGCCACCCTGGAAGCC
CAGCGCGGCACCCAGGTGCTGCACCTGTACCCGGCCTGCCGCAAGCTGCTGGAAGTGCTC
ATGCGCGCCAGCCCCGGCGCGGTGACCCGCCAGCAGCTGGAATTCGCTCTGTGGGGCGAC
GAACCGCCGGATGGCGACCTGCTGCGTTCGCATGTCTACGAGCTGCGCCGCAGTGTGGAC
GGACCGTTCGCCGAGAAACTGATCCATACCCTGCCGCGGGTGGGTTACCGCTTGGCCGTG
ACCACGCCCAGCGATGCCGGCAAGGATGATGATGAAGGCGAGTAAGCCGGGGCCGTTGTA
CCGGCGCGTGGTGTGGTGGTTGCTGGGCTATCTGGCGCTGCTGTCGATCGCGGTGTTCAG
CGTCGGCAACTACGTGCATGAACATGCGGAGCACGCTGCCTGGCGCGCGCTGCTCAATTC
CGAACTGGACAGCATCGTCGAGCACACCGAGCACGAGCCGCACTATCGCTGGCAGGACTC
GGACACGCTCAGCCTGTTCCGCTTCGATGAAGGCAACATGCCGGAAAGCGTGCGCCTGCT
GCACCCGGGGCTGCATGACGGGGTGCCGGTCAAGGGGCGGCAGACTGCGGTGATGGTGCG
TGACACCGGCTCGATGGGGCGGGTGGCGCTGGCGCTGGACATTTCCGACTTCCATGACCT
GGAACAGTTCGCCACGCGCTGGGTGATGCTGGCCGGGGTGATCATGATCTTCGTCACCGT
GCTGATGGCGTCGTTCGGTATGGAACGCATGGTGCGCCCGTTGAGCCTGCTGGCGCAGCA
CATCGCGGCGCTGCGGCCGGGTGTCCAGGGCCAGCGCATCGAGGTCGACCCGCGCGGCAG
CTCCGAGCTGCACACCATTGCCGATGCACTGAACGACTATCTGGACCGCAACGAGCAGTT
TGTCGAACGCGAGCGGGTGTTCATCAGCACCGCCAGCCACGAGCTGCGCACGCCGATTGC
GGTGATGACCGGTGCCGCAGAGCTGGCACTGGAACAGCCGGGCCTGCCCGAGCGCGCACG
CCAGCAGATGCAACGCGTGCTGCGCACCGCGCAGAGCGTGGAGCAGCTGATCGAACTGCT
GCTGGTGCTGGCGCGTGACCCGGCGCGCCTGGCCGCGCGCGCCGAGCGCATCGCCCTGGA
CCAGCTGCTGCCGGAAATCGTCGACGACCATCGCCACCTGCTCGGTGACAAGGACCTGAG
CATCGGCATCCAGGCGGCCCCGGTGGATATTGTCGCGCCGCTGGCCGTCGTGCAGGCCGC
GATCGGCAACCTGCTGCGCAATGCCATCGAGAACAGTGGGCGTGGCCACATTGAGTTGCG
CCTGAGCTCGTCGGCGGTGCTGACCCTGCAGGACCCGGGACATGGCATGAGCCCGGAGGA
GATTGCGGCGATCCACGCGCGGATGGCCCGCGGCGAGCGCGCCGACCGTGGCGGCGGCAT
CGGCCTGGACCTGATCGCCCGGCTCTGCGAGCACCTTGGCTGGACCCTGCAGCTGCAGCC
CTGCGAGCCGCGTGGCACGCGCGCCACGCTCGATTTCAGCGCTTCACGTCCGGCCTGAAC
CGGCCGTCCTGGTAGATGCCAACCTTGGTTGGCATGCTGCCCGTCGACCAAGGTCGACGC
CTGCCCACGCAATGTCCGTTCGCATTACCGGCCGTTCGGCCGCGCCACATGCTGGTCGAT
CAGGATCACATTGCCGTCGGGATCGGCCAACTGCAGGTAGCCGGTGCTCCGCCCATGAGG
GTCGGTACGCACCGCCAGTTCAATGCCCTTCGCATCCAGTTCCGCCTGCAGTTCACGTAC
ATCCTGGAAGTGGGGCAGTTCCTGCTTGTGCTGGTCCCAGCCCGGGTTGAAGGTGAGCAG
GTTGCCCTCGAACATGCCCTGGAACAGGCCGATGACAACGCCGTTGTTGCGCATCACCAG
CCAGTTCTGCGCCGGCTCGCCACCGGTCACCGAGAAGCCCAGTGCTTCGTAGAAGCTGCG
GGAGGCCGCCAGGTCCCTGACCGAGAGGCTGACGGAGAAGGCGCCGAGCTGCATGGGAGT
GGCTCCGGGAAAGGGCAGCCGGCACTGCAGCATGACCCGGCGTGAAGACAATGTTAATCT
CGGGGTGCGCCGCTTCATGCGGCGCTTTTTTTTCCCGCTCTTTCGATCGACAGAGGATCC
CATGCCGACCGAACCCGCTACTGCCCTGATCAGCAACGACATCGTTGGCCTGGGCCTGAT
TGCCGCCACCCTGGCCCTGATCTTCTGGGCCGCCAGTGGCCCGACCCCGTTGTTGAAGAA
GATCTTCGCCTGGGTGCCGGCGCTGCTGCTGTGCTACTTCGTCCCCGCCATCTACAACAC
CGCCGGTGTCATCGACGGCCACAACACCTCGCTGTACAACCCGGTCGCGCGTGACGTGCT
GCTGCCGGCCGCGCTGGTCCTGCTGACCCTGTCGATCGACCTCAAGGGTATTGCCAAGCT
CGGCCCGAAACTGCTGATCGTGTTCTGCGCCGGTACCGCCGGCATCATGCTCGGCGCCAT
CGTCTCGTTCCAGCTGATGAAGCTGATCCACCCCGAAACCGTGGCCGGTGATACCTGGGC
CGGCATGGCGGCGCTGGCCGGCAGCTGGATCGGCGGCGGCGCCAACATGGTGGCCATGCG
TGAAGTGTTCGGCACCGATGCCACCACCTTCGGCCAGTTCGCGGTGGTCGACGTGGCCTG
CGCCAGCCTGTGGATGGCCATCCTGCTGTTCCTGGCCAACCGCGCGCAGCAGATCGATAC
CCGCAACGGTGCCGATACCCGTGCCATCGACGAGATGAAGGCGCGCATCAGTGCCTACGA
GGCGCAGAACGCGCGCATTCCCAGCATGACTGACCTGATGGTGATCGTCGGCGTGGCACT
GGGCGGCGTCGGCCTGGCCCATGCCATCGCCGCGCCGCTGGCGGGCTGGTTCAAGGCCAA
TGTCAGCTGGGCCAGCCAGTTCAGCCTGGACAGCCAGTTCGTATGGGTGATCCTGCTGTC
CACCGCGATGGGCCTGGGCCTGAGCTTCACCCGTGCGCGCCGGCTGGAAGCCGCGGGCGC
TTCGCGGCTGGGCACGGTGTTCCTGTACTTCCTGATCGCCTGCATCGGCATGCAGATGAA
CCTGCTGTCGCTGCTGGATCGGCCGTGGCTGTTCCTGCTCGGCGCGATCTGGATGGCCAC
GCATGTGCTGGTGCTGTGGGTGGTGGCCAAGCTGCTGCGCGCGCCGCTGTTCTTCTTCGC
GATCGGTTCGCAGGGCAACATCGGCGCAGCCGCTTCGGCCCCCGTGGTGGCCGCAGCGTT
CCATCCGACGCTGGCTCCGGTGGGCGTGCTGCTGGGCACGGTGGGCTACGCCACCGGCAC
CGGGCTGGCCTATGTCACTGGCCTGATCCTGAAGTGGATGGCCAACGGCTGAGTCCGGGC
CGCCCCGGCGTCATGCTTGCGTAGATCCACGCCATGCGTGGATGCATTTCATGGGCCTCC
ATGAACATGGAAGGGGTCAGATCCGTTTCCCGGAGGAAACGGATCTGACCCCTGATGCAT
CTCGCCGTCACCGGAAATCTGTCGAAGGTGGGGTGGTGTCGGATGGCGGGGTGTCCGCGG
CATGGATGCCGCGGCCAAGCCCCCAGGGATGGGTTTACGGCGTCCCCGCCATCCGACACC
ACCCCGCCAACCACACAGAAACCCAGAGCCGACGCCTCAGATGTTGCCGTTGCTCCGGCC
TCTGCGGGCGCCGGGCTGCAAGCCCGGCACCCACCCTGGAACCTCAACAGCAGCGACCAC
CGTTGCGTCCGCCGTAGCGCGCTTCCTGGCGCTCGCGGAAGAACGTCTTGTAATCCATCG
ACTCCTGGTCCGGATGCTTTTCCAGCATGTGCCGGACGTAGTTGTCGTAATCAGGAATGC
CACAGCACAGTCGTGCGGTCTGCACCAGGCGCCGCCAGATGCGGCGGTGTGCCTGGTACT
GGCCGGCGGGAACCAGTTGCGTGCTCATCACAGATCCACCATTTCATGCGGCTTCAGCGC
CACATACGGAGTCTCGCGGTCGCTGCGCTGCGGATTGCGGCGGGCCGCCAGGATGGTCTT
GATCGAATACACCAGCACTGCGCCCACCACCAGCAGGAACAGCGCGGTCAGGCCGGTGTT
GACGTACGCGTTGACCACGATCTGCTTCATCTGCGCCACCGATTTGGCCGGTGCCGTGAT
GGTGTCGCTGGCGAGGGCGGCCTGGAACTTGTGTGCCTGGGCCAGGAAGCCCTGCGCCGG
ATTGCTGTCGAAGATCTTGATGAAGCCGGCGTAGGTGGTGCAGATCAGCAGCCAGATGGC
CGGCACGGCCGTCACCCACGCATAGCGGTCACGCTTCATCTTGAACAGCACCACCGTGCC
CAGCATCAGTGCGATACCCGCCAGCATCTGGTTGGAGATGCCGAACAGCGGCCACAGCGT
CTGGATGCCACCGAACGGATCGACCACGCCGGTGTAGAGCAGGTAGCCCCACAGCGCCAC
GCAGCCGGCGGTACCGATGATGTTGGCGGTCCACGATTCGGTCTTCTTCAGGGCCGGCAC
GAAGTTGCCCAGCAGGTCCTGCAGCATGAAGCGACCGGCACGGGTGCCAGCGTCGACTGC
CGTGAGGATGAACAACGCTTCGAACAGGATCGCGAAGTGGTACCAGAACGCCATCATCGC
GTCGCTGCCACTGGGAATCGCTTCGTGCAGGATCTGCGCGATGCCCACCGCCAGTGTCGG
TGCGCCACCTGCGCGATGCAGGATGGTCGGCTCGCCAATGGCCGCCGCGGTCGCGGTCAG
CTGCTCGGGCGTGATGGTGAAGCCCCAGGTGTTGGTGATGTAGTGCGCCGCCGAGGCCGC
ATCGGCACCGATCACCGCCGCCGGGCTGTTCATCGCGAAGTAGATGCCCGGATCGATGAT
CGAGGCCGCCACCAGCGCCATCACCGCCACGAACGATTCCATCAGCATGCCGCCGTAGCC
GATGTAGCGCATGTGCGCTTCATTGGCCAGCAGCTTCGGCGTGGTGCCGGAGGAAATCAA
CGCGTGGAAACCGGAGACCGCACCGCAGGCGATGGTGATGAACAGGAACGGGAACATGCC
GCCCTTCCATACCGGGCCATCACCACTGGCAGCGAACTGGGTCAGCGCCGGCATCTTCAG
TTCCGGCATCACAATCAGGATGCCGACGGCCAGCGCGATGATGGTGCCGATCTTGAGGAA
GGTCGACAGGTAATCGCGGGGGGCCAGCAGCAGCCACACCGGCAGCACCGAGGCAACGAA
GCCGTAACCGATCAGCATCCAGGTGATCTGGGTGCCGGTGAAGGTGAAGGCCGGGCCCCA
GACCGGATCGGCGGCGACCTTGCCGCCGTACCAGATCGCGGCCAGCAGCAGGATCAGGCC
GACCACCGAAATCTCGCCGATCCTGCCGGGGCGGATGTAGCGCATGTACACGCCCATCAG
GATCGCGATGGGCATCGTCGCGATCACCGTGAACATGCCCCACGGGCTTTCGGCCAGCGC
CTTGACCACCACCATCGCCAGCACCGCCAGGATGATGATCATGATCAGGAACGCACCGAA
CAGCGCGATGGTGCCGGGCACCTGGCCCATCTCTTCCCGCACAAGATCGCCCAGGGAGCG
GCCGTTGCGGCGGCTGGACAGGAACAGGACCATGAAGTCCTGCACCGCGCCGGCCAGCAC
CACGCCCACCACCAGCCACAGCAGGCCGGGCAGGTAGCCCATCTGTGCGGCCAGCACCGG
TCCCACCAGCGGGCCGGCACCGGCAATGGCGGCGAAATGGTGACCGAACAGCACGTGCTT
GTTGGTCGGCACGTAGTCCAGGCCATCGTTGTTGATCACCGCCGGGGTGGCCCGGGTTGG
ATCCAGCTGCATCACCTTGTTGGCGATGAACAGGCTGTAGAAGCGGTAGGCCACCAGGTA
CAGCGAAACGGCGGCGACGACGATCCACAGGGCATTGATGTGTTCGCCGCGGCGCAGGGC
CACGGTGCCCAGACAGAAGGCGCCGAGCAGGGCGAGTACCGCCCAGCCTATTTTGGAAAA
CCCTTTCATGAGGTGCTCTCTCCCGGAAAGACAGTCAAAGAGTCCCGCGTGCCCTCGGCA
GGGTCAATTGGCACAGGACGAATCGGCGGTAGTACTTTGGTCGTACGCTTGTTGTGCTGA
CATGCAGCGAACATCAGGGATGGAACAATCGGTTGCGGCGCCGTCCATTGGCGTGCGGCC
ATGTGGCGTCCATCTTCAGTGGCATCCATCCAACAGGAGTCGCCATGAGCTTTCCCGAAC
CGGTCCGCGTACTGCGGACCATCCGTGGCATGCCCACCTCCGACGGTGCCGGCGTGCGCC
TGACCCGCGTCATCGGCGGCCCGACGCTGCCTGACCTGGACCCGTTCCTGCTGCTCGATG
AATTCGGCACCGACCGTGCCGAGGACTACATCGCCGGCTTCCCGGAGCATCCGCATCGCG
GTTTCGAGACCGTCACCTACATGCTCGACGGGCGCATGCGGCATCGCGACAACCACGGCA
ACGAGGGCCTGCTTACCCCGGGCAGCGTGCAGTGGATGACCGCAGGCCGTGGCCTGGTGC
ATTCGGAAATGCCCGAGCAGGAAAGCGGTCAGATGCGCGGCTTCCAGCTGTGGGTGAACC
TGCCGGCGAAAGAGAAGATGACCGAGCCGAAGTACCAGGAGTTCGCGCCCGAGCGCATTC
CCGTGGTGCAGCCGGACGCCGGCGTGGAAGTGAAGGTGATCGCCGGCAACGTGGATGGCA
CGCAGGGCCCGATCGTGCAGCCGGCCACCGATCCGCTGTACCTGGACATCACGCTGGCCC
CGGATCGCGCCTGGACCTATGCCTTGCCGGAAGGGCACAACGCCTTCGCGTATGTGTTCG
AAGGTGCGGTGACGGTGGGTGAGCAGGACGCGGCGCGCGACGTCGCCCGCCAGGAACTGG
CGGTGCTGGGCGGTGGCGAGCAGCTGCATCTGTCGGCCGGCAGCGAGGGTGCGCGGCTGA
TCCTTGTGGCTGGTCGTCCGTTGCGAGAACCGGTGATGCGCCATGGCCCGTTCGTGATGA
ACACGCGGCAGGAACTCATGCAGGCCTTCGTCGATTTCCAGGAAGGCAAGTTCTGAGGCG
GTGCCGGCCGCTGGCCGGCAACTGCCTGCGGTCACGGCGGATCGAGGTGCCGGCCAGCGG
CCGGCACTACCGTCAGGTCGGCTCGCATTGCGGGGATGCTGCAAGGCAGTCATCCCCGCC
ATCGTCAGTTCCCGGCAGCCACGGCCGACGGGGTCAGGCTCATCCCCTGCGCCAGCTGTT
GCAGCGAACCCAGTTCCTGCGCGCTGTCCGGATACAGCGAAATCTGCGCGTAACGCCCTT
TGTCGAGCTTGACCACGCTGATGCGGCGCTCGGCATAACCGGGCGGCTGCTGGCCTCCCA
GATCGGGCTGGTACCAGTACAGTGATTCACCGCCGAAGCTGCCCTTTTCGTGGCGCAGCG
AGCGGTTCAATGGAAGGTTGGGATCGCGTGCACTGAGCATCAGGCTCAGTACCTCGCGGC
CATCGCTGGTGCTGGCACGGCAGACCAGAAAATCGGCCTGTGCCTGCTGTTGCCACTGCA
GGCCGCTGTTGGCCGGCAATGAAGGACATTCGGTGGGAGCCTGCGCGGCGGCCTGGGCCG
CAGCGAACAGCAGGCTCGACAACACTACAGGCGCGAACTTCATGCATCCCCCAAGGTGGT
GTGTCGTGGCTCCGTCGGATGGACCGGCGGCCTTGGCATCCCATCCCCGGATGCCCCGCC
GGCCGGCATGTGCACGGACGGTCAACTCAACCTTAACGGAACGTGAGCGATCGCACAAAT
TGCGGTTACAAGCGTAACCATTGCGGCCGAAGGTCGGCCGCAACGGTCCGCACAGGCCTC
AGCGGTCGTTGCCGAGCCACTTGTAGATGATGCCGCCGATCGCACCGCCCAGCAGCGGGG
CGACCCAGAACAGCCACAGCTGGCTGACCGCCCCGCTGCCGGCGAAGAAGGCCACGGCGG
TGGAGCGGGCCGGGTTCACCGAGGTGTTGGTGACCGGGATGCTGATCAGATGGATCAGGG
TCAGCGACAGGCCGATCGCCAGCGGCGCGAAGCCAGCCGGTGCCTTGCCGTGGGTGGCGC
CCATGATCACGATCAGGAACACGGCGGTCAGCACCACTTCGCACAGGAAGGCCGCCGCCA
GGCTGTAACCGCCGGGCGACAGCGCACCATAGCCATTGCTGGCGAACGCACCGGCCTGGC
TGCCGTCGATGGCGAAGCCGCTGGCCCCCGAGGCGATCTGCAGCAGGATGAAGCCGGCCA
GCAGGCCACCAGCCACCTGGGCGATGATGTACGGCACCAGGTCCTTGGTCGGGAAGCGGC
CACCGGCCCACAGGCCGACGCTGACCGCCGGATTGAAGTGCGCGCCGGAGATATGGCCGA
ACGCATAGGCGCCGGTCACCACGGTCAGGCCGAAGGCGAGCGCCACGCCGAGGAACCCGA
TACCCAGCGGATTGCTGTCACCGCCGAACTTGGCGGCCAGCACCGCACTGCCGCAGCCAC
CCAGAACCAGCCAGAACGTGCCGAGGAATTCGGCGGACAAGCGTTTACCCATGCTCATGT
GTTGCACTCCTTTGACGGTCGAAAGTGTGATTTATGTCACATTTCAATGATCAGCGGGTG
ACTGTAGCGTCAACGCCGGGTGCAGGCATACACCTTCGGATGTGTGCAACACGCGATGTT
CAGTACTGCGGCAGCGGGATGAATTCCTTGTCGTCGCCCGGAATGGTGCCGAAGCGGCCG
GCCTCCCAATCGTGCTTGGCCTGCTCGATGCGTTCCTTCGAGCTGGACACGAAGTTCCAC
CACAGGTGACGCGGGCCATCCAGCGGCTCGCCACCGAACAGCATCGCCTTCACCGGCGTC
TTCGCGCGCAGGCGGCCACGTGCGCCGGCTTCGGGAATCACCAGATGCTGTGCAGGGATG
TCCACGCCATCCAGCTGTGCGTCGCCTTCGAGGATGTACAGCGCGCGCTCGCGGTGGCCG
TCGTCGATATCGATTTCCGCATCCGGGTCGAGATCGATCGCCACGTTGAGGGTGTCGGCG
AACACCTTCACCGGCGATTCCTCGCCATAGGCGCGGCCGGCGATGACGCGCAGCCAGGCA
CCGTTGCGACGCTGCTCGGGCAACGTAGCCGCGGCGTGGTGGTAGAACGCCGGTTCGATT
TCCTCGTGCGATTTCGGCAGCGCCACCCAGGTCTGCATGCCATGGATCGGGTTGTCGTGA
TCGCGGTCCGGTTGCGGCGTACGTTCGGAATGGGCGATGCCGCGGCCAGCGGTCATCCAG
TTGACGTCTCCGGGGCGGATCACCTGGTCCGAACCGAGTGTGTCGCGATGGCCGATGGCG
CCCGACCACAGATAGGTGACGGTGGCCAGGCCGATATGCGGATGCGGGCGCACGTCGATG
GCCGTGCCGGGATGCATGAGCGCCGGGCCCATCTGGTCGACGAACACGAACGAGCCGATG
CTGCGCGCCTGCAGGGTGGGGACGGCGCGGCGGACTTCGAGTCCGCCGATGTCGTGCACG
CGCGGGGCGATGATGGTGGTCATGCGGGCGTTCTCGCTGGCAGGGATCAGGTGATCAGCA
TCGCATGCGGCTGTGACGGGGACATGCCCCGTATGGGTAACAGGGTGTTCCAGCCAACGG
CGCAGCCCCTCGTGGCTGTGGGGTTGGTCGCGTAAAGCAAAAGCCGCGCTTGGCCGGGCG
GGGTGGGTTCGCGGGGGACGCCGTGAATCCGTCCGTGGAGGCTTGGCCGCGGCATCCATG
CCGCGGACACCCCCGCGAATCCACCCCGCCCGACCTCTGACAGTTTCCGTGTGCGTCCAG
CCACGGAGAAGAAAAAAGAAAATCAAAGTCAAAATCAAACGCTGGTTGCTTTGCTCCTGG
TGGCGGCCCAGGTAGCCACCCACCCGTTCGTAGTGATCCACACCGGAATCGAGATTCACC
GACCGTCACCGGGAAACTGTCAGGGGTGGGGCGGTGTGGGCAGGCAGGACCGTTGGCGCC
ATGGATGGCGCCACCGAGCCCCCATGGATGGGTTTACGGCGTGTCCTGCCTGCCCACACC
GCCCCGCCCAACAAACAGAAAAGCCAGAGCCGGCTGTTGCTCTGGCTCTGGCTTTTGAGG
TTGCCGGCCAGCGGCCGGCACTACCGCGGGTGCCGGGCCGCAGGCCCGGCCGATAAACTC
AAACCACCGGTTCGCGCAGGGTGGGGTTGTCCCAGCCCGGGCGCGGGGCGAAGCGGTCAC
CGTGACGCTGCTGCAGTGCCTTCAGCCGCTCGACGATCGCATCGGCACCGACCGCACGGA
TGTGCTGGATCGGACCACCGCGGAACGGGGCAAAGCCGGTACCGAAGATCACGCCGGCAT
CCAGCAGGTCCGCATCGGCCACAACGCCTTCGTGCAGGCACGCCACCGCCTCGTTCAACA
GCGGCAGGATCAGGCGGTCCTCCAGATCGGCCGGGGCCTGGTAATCGCTGGCCACGTCCG
GCTTCTTCGGCTTGCCGTTTTCCCAGGTATAGATGCCCTGGCCGTCCTTCTTGCCGCGCT
TGTCCGGTTCCACCGTCTGCAAGGCCGCTGGAATCTGCAGGCCCAGGAACGGCGCCAGTT
CGCGGCCGACGCCGGCGGCCACGTCCAGGCCGACGGTGTCGATCAGTTCGATCGGGCCCA
TCGGCATGCCGAACTTCACCGCGGCCCTGTCGATCACCGGGCCCGGAATGCCTTCGGCAT
ACGCGGTGGCGGCTTCCAGCATGTACGGGAACAGCACACGGTTGACCAGGAAGCCCGGGC
TGCCGGCCACAGGTACCGGGAACTTGCCCAGCGCCTTGCAGAACGCGGCCAGGCGGCGCT
CGGTCTCCGGCGCCATGCCGTCGTGGTGGATGATCTCCACCAGTGGCATCTGCGCCACCG
GGTTGAAGTAGTGCAGGCCAGCGAACTGCGCCGGGCGCTGGATGTGGTCGCGCAGTTCCA
CCAGCGGAATCGACGAGGTGTTGGTGGTCAGCAGCGCGTCCAGCTTCATCTTCGGTTCCA
GCGTCTGGTACAGCGCACGCTTGGCTTCCGGGTTCTCGATGATCGCTTCGATCACCAGGT
CGGCCTCGGCCACGCCGTTGCCTTCTAGGTCGGCACGCAGGCGCGCGGCCACGGCGGGGC
GCTTGCTCTCGTCGCGCACCTTCTTGGCGAACAGCGCCTGCGCGCGCTCCATGGCGGGGT
CGATGAAGCGCTGCTCGCGGTCCTGGAGAGTCACTTCAAAGCCCTTGTAGGCGGCCCAGG
CGGCGATGTCACCGCCCATCACGCCGGCGCCGACCACGTGCACGTGGCGGATGCCGGAAT
CACCACCACCGAGGCCCTTCAGGCGTTCGGTCAGGAAGAAAATGCGGATCAGGTTGCGCG
CGGTGGGGGTGCTGGCCAGCTTCACCACCGCGCGGCGCTCGGCGTCCAAACGCGCCTGGA
TCGGCTTGCCGCCACTGCGCTGCCAGGTGCTGATCAGCGCGTAGGGCGCCGGATACTGGT
CCTTCTTGGCCTTGCGTGCGACCTGCTTGACCATCTGCGGTGCCAGCAGCGTGCGTGCCA
GCCAGGTGTTGGTGGCCCAGGCCGTCGCGCGCTGCTTGAACGGGCGCGTGGTGCCGGACA
GCGCCAGCGCCACGGCGGTGTCGAGCACCACGGCCGGTGCCACCACCTTGTCGACCAGCC
CGATGCCACGCGCGGCCGAGGCCGACAGCGTACGGCCGGTCAGCATCATGTCCATTGCCG
CGGGTGCGCCGACCAGCTGCGGCAGTCGCGCGCTGCCGCCCCAGCCCGGGAAGATGCCCA
GCTGGGTTTCCGGCAGGCCGATGCGGGTGCTGCTGTCATTGGAGGCCACGCGATAGCGGC
AGGCCAGCGCCAGCTCGGTGCCGCCGCCCAGGCAATGGCCGTGGATGGCCGCCACGGTGG
GGCAGGGCAGCTCGGCCAGCTTCTGGTAGGTAGCCTGGCCGCGGCGGATGGCGTCGTTGA
CGGTGCCGCGACGGTCGAACTCCTGGAACTCCTTCAGGTCCGCCCCGGCAATGAAGCCGG
CTTTCTTCAGCGACTGGATCACCACGCCCTTGGGCGGGTCCAGTGCAATGCGCTCAAGCA
GGTCACCCAGCTCCAGCAGCACATCCTGCGACATGGCATTGACGCTGCTGTCCTGGCGAT
CCAGGGAGAGGACCACCACGCCGTCGTCGCGGATCTCGGGGTGCCAGTGGCTGAAGCGGA
GACCATCGAAGCCTGAGAGCATGGACGTTCCATCCGGTTGTGTATGGAGAAGCGGCTATG
ATCCAGAGGTTGTTTCCCCCGCGTCAAATCCCAATAGCAGGGGAGTGGCGACCCCGGATC
CATGGCCGTGGACCGGAACGCTAACGGAACGGTGGTTAAAAGCTGGTGCGGCGCCGGGTG
ATCGGCGACTGAACTTTTCCCGGGATTGGCAGTCTCATTGCCCGACGTCGGTTGGGCTGA
CAGGAGTGCGGCCCCTCATGGCCGAGGTTGATACACCACAGGAGCTGGATCTGGAACTGG
TCCGGCGCGTGCAGCACGGCGAGAGCGCCGCGTTCGATGTCCTGGTGCGCAAGTACCAGC
ATCGCGTGGTGGCCCTTGTCGGCCGCTACATCGCCGACTGGAGCGAATGTCAGGACGTCG
CCCAGGACACTTTCATCCGCGCCTATCGCGCGATCGGAAGTTTCCGTGGCGACGCCCAGT
TCTCAACCTGGTTGCATCGAATCGCCGTGAATACCGCCAAAAACTACCTGGCTTCACACA
ATCGACGGCCACCGACCGATGACATCGACATCGGCGATGCCGAACAGTTCGACAGTGGTA
CGCGCCTGCGCGACACCGACACGCCCGAACGCGAGTTGATGCGCCAGGAGCTGGAACAGA
CGGTGATGAAAGCCGTCAACGCGCTGCCGGAAGAGCTCCGGTCGGCGATCACCCTGCGCG
AGGTGGAAGGCCTGAGCTACGAGGAAATCGCGCAGAAAATGGGGTGCCCGATCGGCACCG
TGCGTTCACGGATCTTCCGGGCGCGCGAGGCGATCGACACCGAACTCCGGCCGCTGTTGG
ACATCGGCAGCGCCACCCGTGAGAAGAGCCGCGTATGACCAGTAACCCGTTCAACGAATC
GCAGAACCATCAATCGCCCGCCGGGCAGCGCCTGGACCAGCGCCATCGCGAGCAGCTGTC
GGCCCTGGTCGATGGCGAGCTGGGCGCCGATGAAGCGCGCTTCCTGCTGCGGCGGATGGA
GCATGACCCCGAACTGGCCGGCTGCCAGGAGCGCTGGCAGCTGCTGGGCGACGTGATGCG
TGGGCAGGCGTCGACACTGGCCCCGGCCGGGTTCAGTTCCGCCGTGGCTGCTGCCATCGC
CGCCGAGCCTGCGCCGCAGGCCGAGCCGCGCCGTCAGGTGCGTCGCAGTGGCTGGCGGGC
CTGGGGCGGTGGTGCCGCACTGGCCGCTTCAGTGGCGGCGGTGGCGCTGTTCATGGGCGG
TGAGAAGCTGAAGGAAGCCACCCCGGGCGAGCCGTTGGCACCTCAGGTGATCGCCAGCCA
GGCGGAGCTGCCGACCGTGCCGACCGATCCTGCCCCGGTTACCGAAGCCTCTGCAGACAC
GGCCGCGATGGCTGTGGCGACGGCTCCCGCCCTGGCGATGGCCACTGCCGGTCGCCGCCA
GGACACCCGCCGCGCCAGTGCCACCCGCAGCCAGCAGGCCGCGCGTGCCGCCCAGCGTGA
GGACGTGCCGCAACGCGCGGTGGCTGCTGCGCAGGCGCCGCTGACCCCGACCGTACCGGC
CAATGGCAGCCGCAACATGCCGTTTGGCGAGGTCGGTGGGCTGCAGGCGCGGCCGTGGCC
GCGTTCCAGCCTGGCGCCTGCCGCCGGCGGCGCGCTCAATGCCAGCTTCCCGGCCCATAC
CGGTGGCGCCGCCTTCTACCCGTTCGAGCCGCGCCTGCAGGACGACCTGCCGGTGCCGCC
GCGCCCGCGCGACTGAGCCGGGCGCTTTCACGCCCCGCCGTCAGCGGGGCCCGTATTCCT
CTTTCCATCCGATCCGGAGGTTGCCGTCCGATGACTCCCCGACTCCGCACGCAGGCCATG
GGCCTGTTGGCCCTGACCCTGCCGCTGGTGGCCTGCGCGCAGGCACCGGCTCCGGCCGCC
CCGACCCAGGCTGCTCCAGCCACCGCGCCAAGGGCACCGGCACAGCCGCTGGTTACCGGC
CTGCCCGATTTCACCAACCTTGTTGAACAGGTCGGGCCGGGTGTGGTCAACGTCGACACC
ACCATCGTCCGCACCAACCGCCAGGCTTCGCGGGGCCCGATGGGCGGTGACGACGACATG
CCGGAATTCTTCCGTCGCTTCTTCGGCCCGGACTTCCCGATGCCGGGGCAGGGCCCGGGC
GGCCCGGACGGTGGCCCCAGCATCAAGGGCCGCGGCATGGGCTCGGGCTTCATCATTTCT
CCCGATGGCTATGTGCTGACCAACTACCACGTGGTGGCCGATGCCAGCGACGTGAAGGTC
AAGCTGGGCGACAGCCGTGAGTTCAACGCCAAGGTGGTGGGCAGCGACCAGCAGTACGAC
GTGGCGCTGCTGAAGATCGATGGCAAGAACCTGCCGACCGTGCGCGTGGGTGATTCCAAT
ACGCTGAAGCCCGGCCAGTGGGTTGTCGCGATCGGCTCGCCGTTCGGGCTCGACCATTCG
GTCACTGCCGGTATCGTCAGTGCACTGGGGCGTAGCACGGGTGGCGCCGACCAGCGCTAC
GTGCCGTTCATCCAGACCGACGTGGCGATCAACCAGGGCAACTCCGGCGGTCCGTTGTTG
AACACCCGCGGCGAAGTGGTCGGCATCAACTCGCAGATCTTCTCCGCCTCCGGCGGCTAC
ATGGGCATCAGCTTCGCGATCCCGATCGACCTGGCGATGAGCGCGGTCGAGCAGATCAAA
AAGAGTGGCAAGGTCACCCGTGGCCAGCTGGGTGCGGTGGTCGAGCCGATCGATGCGCTG
AAGGCGCAGGGCCTGGGCCTGCCCGACAGCCGTGGCGCGCTGGTCAACCAGATCGTCGCC
GGCAGTGCCGCAGAGAAGGCCGGTGTGCAGATCGGCGACGTGGTGCGTTCGGTCAACGGC
AGCCCGGTCAACAGCTGGTCCGACCTGCCGCCGCTGATCGGTGCGATGGCACCGGGCAGC
CGGGTCACGCTGGGGGTGATCCGCGACGGCAAGCCGCGCGACCTCAGCGCCACGCTCACG
GCGCTGAGCGAAGACGGTCAGGGCAATGCCCGTGCGGCGTCTGCCGCCAGGCCCGATGCG
GCACCGCAGGCCGGCGCCAATGCCCTGCTGGGCCTGGACGTGAGCGACCTGACCGCACCG
CAGCGCAAGCAGTTCGGCCTGGATGGCAACGAAGGCGTGCGTATCACCGGAGTCAAGGGC
CAGGCGGCGCGTGATGCCGGCCTGTCTCCGGGCATGGTGATCCTGCAGGTCGGCCGTACC
CCGGTCGGCAGCGTGGAGAGCCTGAACCGGGCGCTGTCCAGCTACAAGAAGGACGACGTG
GTGATGCTGCTGGTGCGCACCGGCAACGGCAACAGCGCCTTCGTGGCGGTCAAGGCCGGC
CAGTAAGGCCTGCCGGGGCCGCTTCGGCGGCCCCTGTGTCTCCCCTGAAGCCCCGCCCTG
GCGGGGCTTCGGCCTTTCCGGGCGGGGCCCGAGCAGTCCGCTTTCGCGGTGGGGCGCCGG
GCATGCGATAATCGACCGTTACCCTGACGACGCCGCGCGCCGCCGCCACCTATGTCTTCT
GATTCGATGCGGAACATCCGCAACTTCTCCATCATCGCCCATGTCGACCACGGCAAGTCC
ACGCTGGCCGACCGCATCATCCAGCTCTGTGGTGGCCTGCAGGCCCGCGAGATGGAAGCG
CAGGTGCTCGACTCCAACCCGATCGAGCGCGAGCGCGGCATCACGATCAAGGCGCAGTCG
GTGTCGTTGCCGTACCTGGCCAAGGACGGGCAGACCTACCATCTGAACTTCATCGACACC
CCCGGCCACGTCGACTTCTCCTATGAAGTCAGCCGCTCGCTGGCCGCCTGCGAAGGCGCG
CTGCTGGTGGTCGATGCGGCCCAGGGCGTGGAAGCGCAGTCGGTGGCCAACTGCTACACC
GCGGTGGAGCAGGGCCTGGAAGTGGTGCCGGTGATCAACAAGATCGACCTGCCGACTGCC
GACATCGAGCGCGCCAAGGCCGAGATCGAGGCCGTGATCGGCATCGACGCCTCCGACGCC
GTGCCGGTCAGTGCCAAGACCGGCCTGAACGTGCAGGACGTGCTGGAAGCGATCGTGCAT
CGCATCCCGCCGCCGACACCGCGCGACACCGAGAAGCTGCAGGCGCTGATCATCGACTCC
TGGTTCGACAACTACCTGGGCGTGGTCTCGCTGGTACGCGTGATGCAGGGCGAGATCAAG
GCCGGTGACAAGCTGCAGGTGATGTCCACCGGCCGCAACCACCAGGTCGACAACGTCGGC
GTGTTCACGCCGAAGCGGAAAGTGCTGCCTGCGCTGCGTGCCGGTGAAGTGGGCTGGGTC
ACCGCCAGCATCAAGGACGTGCACGGTGCGCCGGTCGGCGACACCCTGACCCTGGCCGGC
GACCCGGCACCGAAGCCGCTGCCGGGCTTCCAGGAAATGCAGCCGCGCGTGTTCGCCGGT
CTGTTCCCGGTCGATGCCGAAGATTACCCGGACCTGCGCGAAGCGCTGGACAAGCTGCGC
CTGAACGATGCCGCGCTGCGTTTCGAGCCGGAAAGCTCCGAGGCGATGGGCTTCGGATTC
CGCTGCGGCTTCCTGGGCATGCTGCACATGGAAATCGTGCAGGAGCGACTGGAGCGCGAG
TACAACCTGGACCTGATCAGCACCGCGCCGACGGTGGTGTATGAAGTCCTGAAGACCGAT
GGCTCGATCATCAACATGGACAACCCGGCCAAGCTGCCGCCGGTGAACCAGGTCGAGGAG
ATCCGCGAGCCGATCATCCGTGCCAACGTGCTCACTCCCGAGGAGTACATCGGCAACATC
ATCAAGCTGTGCGAAGAAAAGCGCGGCAGCCAGATCGGCATCAACTACCTGGGCAGCCAG
GTGCAGATCAGCTATGAGCTGCCGATGGCCGAGGTGGTGCTGGACTTCTTCGACAAGCTG
AAGTCGGTCAGCCGTGGCTACGCCTCGCTGGACTACCACTTCGTGCGCTTCGACGCCGGC
CCGTTCGTGCGCGTGGACGTGCTGATCAACGGCGACAAGGTCGACGCACTGTCGCTGATC
GTGCACCGCAGCCATGCCGACCGTCGTGGCCGCGAGCTGTGCGAGAAGATGAAGGACCTG
ATTCCGCGCCAGATGTTCGACGTCGCCATCCAGGCTGCGGTCGGCTCGCAGATCATCGCC
CGTACCACGGTCAAGGCCATGCGCAAGAACGTGCTGGCCAAGTGCTATGGTGGCGACGTT
TCGCGCAAGAAGAAGCTTCTGGAAAAGCAGAAGGAAGGCAAGAAGCGCATGAAGCAGGTC
GGCCGCGTGGAGATCCCGCAGGAAGCGTTCCTGGCCGTGCTGCAGATGGACAACAAGTAA
TCCCGCACCGGCCCTGCGGGGCCGGTCGTCCGGTGACGTTGCAAAGGACCCTGAATGAAA
CTGTTTGAGATCCTCCTGGTCGTGCTGACCCTGGCCTCGGGCCTGATCCTGCTTGCGGAC
AAGCTGTACCTCGCCAAGCGTCGCGCCCAGCGCGCCGGCCTGCTCGATTCCGAGCCGGTG
CTGGTGGATTACTCGCGTGCGTTCTTCCCGGTGCTGGCGATCGTGCTGATCGTGCGCAGC
TTCATTGCCGAACCGTACAAGATCCCGTCCAGCTCGATGATGCCGAACCTGCTGATCGGC
GATTTCATCCTGGTCAACAAGTTCTCCTACGGCCTGCGCCTGCCGATCAGCAACACCAGG
ATCGTGCCGTTCGGCGAGCCGTCGCGTGGCGACGTGGTGGTATTCCACTTCCCCGGCCAC
AGCGACAACGACCCGGCCAAGGGCGAGAACTTCATCAAGCGCGTGATCGGCGTGCCGGGT
GACACCGTGGTCTTCGAAGGCGACGGCGTGATCCTCAATGGCGAGCCGCTGAAGTACGAC
AACAAGGGCATCTACGCCGGCCACAAGGGCCAGGGCGAAGGCGCCAACCTGCTGGTCGAG
CACCTGCCGGGCCGCACCCACACCGTGCTGGAGACCGACTACCCGCGCGGCCAGGGCCAG
TGGACGGTGCCGGCCGGCAAGTACCTGGTGATGGGCGACAACCGCGACAACAGCGACGAC
GGCCGTTTCTGGGGCCTGCTGCCGGAAGAGAACCTGCGCGGCAAGGCCTTCCTGATCTGG
CTGAACTGCCAGGGCTGGTTCTGCAAGGATGGCTTCGAGCCGTCGCGGATCGGCTCGAGC
ATCAACTGATCGGGCATCAACTGAGTACCTTCACATCCAACGCGTATCTGGGGAGAACGC
AATGAAGACGATGAACACGCAGCGCGGCATGACCCTGACCTCGTTCCTGACGGTCCTGAT
CGTGGTCGGTTTCTTCCTCTACATCGGCATGAAGCTGTTCCCGATGTACCAGGAGTACTA
CGCCGTGCGCTCGGCGATGAAGAGCCTGGCCAACGAGCCGGGCGTGGGCAGCATGGAGCC
GTCGCGGATCCAGGACCTGTTCTTCAAGCGCCTGTACATCAACTACTCGGACAATGTGAA
GCCGGCCAACGTGAAGTTCGACCGTCGCGACAATGGCTGGACCCTCAAGGTCAACTACGA
AGTGCGTCGCCAGCTGATCGGCAATCTCGATGTGGTTGGCAAATTCGATTCTTCCCAGGA
CCTGACACGAAGCGGTGCCCAGTAAATTCATCCAACGTGGCGACCTGATCGGTCATGCCT
TCAGCGACCCGGCCCTGCTCAAGCAGGCGCTGACGCATCGCAGTGCCGGTGCGCCGCACA
ACGAGCGCCTGGAGTTCCTCGGCGACAGCATCGTCAACATGATGGCGGCCGAGGCGTTGT
ACCGACGCTGGCCCAAGGCTGACGAAGGGGCGATGACCCGTGCCCGTGCCGAGCTGGTGC
GCGAAGGTGCGTTGGCGGTGATCGCGCGCACCCTGCAGTTGGGCGAGCGGCTGACCCTGG
GCCCGGGCGAAATGAAGTCCGGCGGTCATCGCCGCGACTCGATCCTGGCCGACGCAGTGG
AAGCCGTGGTGGCGGCGATCTACCTGGATGCCGGCTTCGAGGCCTGCCGGGCGGTGGTAC
TGCCCTGGTTCAGCGCTTCGATCGAGGCGCTGCCGGCCTCCGGCCGTCCCGAGAAGGACC
CCAAGACCCGCCTGCAGGAATGGCTGCAGGCCCGACAGAAGGCGTTGCCGCAGTATGAAC
TGGTGTCAGAATCCGGTGACGACCATGCCAAGCACTTCCGGGTACGCTGCAACGTAGCCG
ACCCGGCTGCCAGCACCGAGGGCGAAGGCGCCTCGCGGCGGCTTGCCGAACAACAGGCGG
CTGCGGCCGTCCTAGAACAACTGGATTCCAAGTGAGCGAACAAACTCCTCATCATTGCGG
CAGCGTGGCCGTCATCGGCCGCCCGAACGTGGGCAAGTCGACCCTGACCAATGCCCTGGT
CGGTGCGAAGGTCAGCATCGTTTCCAACCGTCCGCAGACCACGCGCCATCGCCTGCTGGG
CATCGCCACCTACCCGGAAGGCCAGCTGGTGCTGGTCGATACCCCCGGCCTGCACAAGGT
GCAGAAGCGGGCGATGAACCGGGTGATGAACCGTGCCGCGCGCGGCTCGCTGGAGGGCGT
CGATGCCGGCCTGCTGGTGATCGAGGCCGGTCGCTGGGATGAAGAAGACAGCCTGGCCTT
CAATGTGCTGCGCGATGCCGGCATTCCGGTGGTGCTGGTGGTCAACAAGATCGATCGCCT
GAAGGAAAAGGGCGCGCTGCTGCCGTTCCTGCAGCAGGTGACCGAAGGCCGTGATTTCGC
TGCCGTGCATCCGATCTCGGCGCAGAAGCGCAATGGCCTGGAAGCGTTGGTGCGCGACGT
GCTGAAGCTGCTTCCGGAAGCGCCGCCGATGTTCGGCGAGGACGAGATCACCGACCGCAG
CCAGCGTTTCCTGGCCGGCGAGCTGGTACGCGAACAGCTGATGCGCCAGCTCGGCGAAGA
GCTGCCGTACGCCACCACCGTTGAGATCGAGCGCTTCACCGAGGACGGCAACCTGCTGCG
CATCGGCGCGGTGATCTGGGTCGAGCGCGAAGGCCAGAAGGCCATCGTGATCGGCAAGGG
CGGCGCCCGCCTCAAGGAGATCGGCGCCAAGTCCCGCCTGCAGATGGAGCGTCTGTTCGG
GGCCAAGGTGTTCCTTGAGACCTGGGTGCGCGTGCGTGAAGGCTGGTCCGATGACGAGGC
CGCGCTGAAGGCCTTCGGTTACGAGTAAGCCGTTGCGGTCGCTTCGATGATGATCGAGGA
CGACACCGGTTTCGTGCTGCATGCGCGGGCCTACCGCGAGACCAGCCTGCTGGTCGAGGT
GTTGAGCGCGCAGCATGGCCGCGTTGGCCTGCTCGCGCGTGGTGTGTCAACCGCGAAGGG
CCAGGTGCTGCGCGCTGCCCTGCAGCCATTGCAGTGGATCCGCTTCAGCGCCCAGCAGCG
CGGTGAACTGGCCCAGTTGCGCGGCGCTGAAGCGCTGGATGCGACCCCGCGCTTGGTCGG
CCAGGCGATGCTGGCCGGCTTCTATCTGAGTGAACTGACCCTGCGCCTGGCACCTCGCCA
GGATCCATTGCCTGAGTTGTATCTGGCCTATGGCGAAGCGCGCGCACGGCTGGCGGTCGG
TGCCGGCCTGGCCTGGACGCTGCGTCGTTTCGAGCGCGAGCTGCTGACCGCGCTGGGCCT
GGGTTTCGAACTGGACAGTGCCAGCGACGGCCAGCCGATCGACCCGGCCGCGCGCTACGA
GCTGGACCCACAGGAAGGCGCGCAGCGCCTGCTCAGTGAGCGCGGTGGGGAACGCCGGGC
GGCGGCCACTGGCTCGGCGCTGCTGGCGTTGGCGGCCGACGAAGAGCCCGCTGCCGCCGA
CCTGGCCAGCCTGCGCCTGCCGATGCGGCGGGTGCTGGCCCATCACCTCGGGCCACGCGG
CCTGAAGTCCTGGGAAATGCTCGAGCAGCTCGCACCCCGCAGGTAGGGGGTGTTCGGCAG
GGCTTGCAGCCCTGCACCTGCCGAATCAACGGCAACGGCAAAAGCTGGCTACTCGTGGGT
AGGCGGGGTGGGTCCGGTTGCGGGAGACGCCGTAAACCCATCCCTGGGGGCTTGGCCGCG
GCATCCATGCCGCGGACACTCCCGCAACCGGACCCACCCCGCCTTCGACAGTTTTCCGCG
AGCTGTCGGAATGGCAATGGGGTCAGATCCGTTTTCCTTCGGAAAACGGATCTGACCCCC
AGTTTGAATTTCGATATCTGACAGAGATTCATCCACGCATGGCGTGGATCTACCAGATCG
CGGAAATCTGTCAGAGGCGGGGCGGTGTCGGAGTGCGGGGTGTCAGCCGCATGGATGCGG
CTGCCAAGCCCCCATGGACGGGTTTACGGCGTCCCCGCACTCCGATACCGCCCCGCCACC
CCACGGAATGCCAGCTTTTGCTTTTGCTGTTGCCTTGGCCTGAAGCCTCTGCGGGTGCAG
GGCGCAGCCCTGCCGACCAACCCTCAATGCAGCAGGGCCGCCACCGCGTCGCGGAACCCC
GCCTGGGCCTGCCCGGACTCGGGCGCATGATGCAGCTGCCGCACCGCCCGTCCCAGCCGT
GCCGCGCCGACAAACCCACAGCTCGCCTGCAACCGGTGCAGCTGGCTGCGCAGCTGGCGC
TCGTCGTGCTGGTCCACGGCCTGCTCGACCGCATCGCGTACGCCCGGCAACTCGGCCAGG
AACAGCTCGCGCAGCGCGATCAAGTGGTTGCGCTGGCCATTGAGCGCGGCCAGTGCCGCG
GTCTCGTCCCAGTCCTGTACCTGCAGCTCGACCGCTGCCGGAGCCGGGGCAACGGAGATC
CCCGCCGGGCTGTTCACCAGTGCCCGGCGCACGGCCTTCAGCAACTGGTCGCGGCCCAGC
GGCTTGACCAGCGTGTCGCTGAAGCCAGCTTCGCGCAGGCGGGCATGGATGGAGGTGTCG
CCATCGGCGGTATGCGCCAATGCCGGGGTATCGGGGTGTGAACGGCGCAGTTCACGCAGC
AGCTGCGCGCCATTGCCGTCCGGCAGGTTGACGTCGATCAGCCACAGGTCATGCGCGCCG
GGCTCGGCGCTGGCCAGCGCGCTGGCCAATGAATCTGCGGTGTCCACGTCCGCCGGTAAC
GTTTCCAACGCCGCTTTGAAAAAACCGCGGCTGATGATGTCGTCCTCGACAAGCAGGAAG
CGGGGCCGGCTGGCCCGCGGGGTCATCTGCATCAGGGCTGCCTCCATGTCAGCTGCTGCA
ATCATCAAGCACGGCGGCGGCGGGCGCAAGCGGGTCCGGACCCTGCCAGTCAGGATCTGC
GACAATGTGCCCCCATTTTTGCCCGCAGCCTGTTGCCACGTGGCCCGATCCCGCTCCCGC
ATCGACCGTACCCCGTTCCAGACCGAGATCCTCGACCTCAGCCATGATGGTCGCGGTGTC
GCCCGCCGTGAAGGCGAGGGCGGCAAGGTCACCTTCGTCAGCGGCGCCCTGCCGGGCGAG
GTGGTCATGGCCGAACAGACCGCCCGCAGCCGCCATTTCGACGAGGCACGCACGGTGGAA
GTGCTGCAGGCCTCGCCCCAGCGCGTGACCCCGAAGTGCCCGCATTTCGGTACCTGCGCC
GGCTGCGTGCTGCAGCACCTGGACGAAGACCAGCAGATCGTCGCCAAGCAGCGCGTGCTG
ATGGACAACCTGGAGCGGATCGGCCATGTGAAGCCGGGCAAGGTGCTGGCGCCGCTGGTC
GGCGAGAGCTGGGGTTATCGCCGCAAGGGCCGCTTCTCGGTGCGCCGGGTCGAGAAGAAG
GACAAGACCCTGGTCGGTTTCCGTGAACAGGACCCGCGTTTCGTCGCCGACCTCAGCCAG
TGCCTGACCGTGATCCCGGAGATCGGTACCAAGGTCGAGCCCTTGTCGACCTTCATCGAA
TCGCTCGATGGCAAGCGCGACATCCCGCAGATCGAGTTCATCGCCGGCGATCAGGCGGTG
GTGCTGACCGTACGTCACCTGCAGCCGCTCAGCGATGCCGACCGCGCCGCCTGGGCCGCC
TTTGGCCAGCAGCATGGTTTCGTGATCTACCTGCAATCCGGCGGCGTGGACACCGTGCAG
CCGCTGGACGGGCAGGGGGTGCCGCTGTCGTTCCGGCTGGCGCCTTGGGACGTGGAACTG
GCGTTCCGCCCGCTGGACTTCATCCAGGTCAACGCCAAGCTCAACGAAAAGATGATCGCC
CACGCCCTGGACCTGCTTGAGCCGGGCGAGGACGAACGCGTGCTTGACCTGTTCTGCGGC
CTGGGCAACTTCACCCTGCCGCTGGCGCGCCGCGTGCGCGAAGTGGTGGGTGTGGAGGGC
GATGCCGGCCTGGTCGCGCGTGCCCGTGAGAATGCCGTGCGCAACGGCCTGGCCAACGCG
CAGTTCTTCAGCGCCGACCTGACCCAGGACCAGCGCAGCACCCCGTGGATGCGCCAGGGC
TTTGACAAGCTGCTGCTGGACCCGCCGCGCTCGGGTGCGATCGAAGTGCTGCAGCAGCTG
CCGCTGAAGCAGTTCAAGCGCATTGTCTACGTCAGCTGCCACCCGGGCTCGCTGGCGCGC
GATGCCGGCTATCTGGTCAACGAACAGGGCTTCACCCTGGTCAGTGCCGGTGCGATGGAC
ATGTTCCCGCACACCGCGCACGTGGAAAGCATCGCGGTGTTCGAGAAGCGCTGAGCGGCT
GTCATCACCCATGGCGCATAATCGCGCCATGGGCATTGAAATCGAACGCAAATTCCTGGT
CATCAACGATGGCTGGCGATCCGCTGCGCACCGGGTGATCCCGATGGCGCAGGGCTACAT
CAACGACATGGGCGCGCTGGATCGCGGTACCCAGAACGCCTCGGTGCGCGTGCGTATCGA
GGGCGACCATGCTGCGCTGAACCTGAAGTCGCGCACCATCGGCCACACCCGGCAGGAATT
CGATTACCCGATTCCGGTGGAGGACGCGCGCGCGCTGCTGGCGCTGTGCGTGGGTGGCCT
GATCGACAAGCGCCGCCATCTGGTCGAGCACGCCGGCCTGACCTGGGAAGTGGACGAGTT
CCTCGGCGACAACGCCGGCCTGGTGGTGGCCGAGGTGGAACTGGACAGCGCCGACCAGGC
CATCGAGCTGCCGGACTGGGCCGGCGCGGAAGTCACCGACGACGCCCGCTACTACAACGT
CGCGCTCGCCAGTCATCCCTATTCACAGTGGTGAAACCCTGAAAAGGGGACGGAGGGGAT
TAAGTCGTCTTTACCCCGCCTGTGCGGAAAGCGACTTAATCCCCTCCGTCCCCTTTTTTC
GTCGGGGGCGGGCCCCATGTCGGGGGGATGAGAATCGACATCTACTCCGACGTGGTCTGT
CCCTGGTGCTGGATCGGCAAGCATCGTTTCCAGCAGGGCGTGCAGTTGCTGGGCGCCGAT
GCGCCTGAACTCGATATCCACTGGCAGCCGTTCCAGCTGGACCCGGACGCGGACGACACC
CCGGTGCCGCTGCGCGAGGCTTATGTACGCAAGTTCGGTGGCGTCGAGCGCACCGAGCAG
ATCCTCGGCCAGACCCAGACCACGGCGCGTGCGGAAGGCCTGCCGATGGACTTCAGCCGG
GGCCAGGTGCGGGTGACCACGCTGCCGGCACACCGGGTGCTGTGGCTGGCCGGCCAGCAC
GGCGTGCAGGACGCGGTCGGGGAGGCGCTGTTCCGAGCCCACTTCGAGCTTGGCCAGAAC
CTGGCGGACAGCGCGGTGTTGATCAAGGCCGGTGTGGCGGGCGGCCTGGACGGCGGCGAA
ATCGCGCAGATGCTGGCCTCCGACCGCGGCCTGGCCGAGGTCGAAGCCAAGCTGGCGGAG
GCGCATGCGCTGGGCATCTCCTCGGTGCCGACCTTCGTCATCGATGGAAAGTGGGCCATT
TCCGGGGCGCAGCCCCCCGAGGCCTTCGCCAACGCCCTGCGCCAGATTGCCGCCGAACAG
GGCGCCCCGGCCACCCCGGCTGGCGACGACGAGGCCTGCGGCCCGGACGGCTGCAAGGTC
TGACCGCACACTCCCCTTTTTCTGACCACTGCGCCTGTCGGCCGGTTCTGCGACAATGCG
GCACTGCGCCATGCGGGCGCGCGTTGTGGAGATCGACCATGCTGCTGATCGGCGTTGCCG
GCACCGAACTGACCGCCCAGGAACGTGACTGGCTGCAGCACGATGCCGTGGCCGGGGTGG
TGCTGTTCAAGCGCAACTTCGCCTCCCGCCAGCAGGTGACCGATCTTAGCGCGGCGATCC
GCGCCGCCGCGCCGTGCCCGCAGCTGATCTGCGTGGACCAGGAAGGCGGTCGTGTACAGC
GTTTCCGCGAGGGTTACAGCGATCTGCCGCCACTGCAGGACATTGGTGCCCTGTATGCCA
CCGACCCGCAGCAGGCCTTGGCATTGGCCGAACGGCACGCCTGGCTGATGGCCAGCGAAG
TACGCGCCAGCGGCCTGGACCTGAGCTTCGCGCCGGTGGTCGACCTTGGCCGTGGCAACC
GTGCCATCGGCAACCGCGCCTTCAGTGAAGACCCGCAGGTGGTGGCCGCGTTCACCGCCG
CCTACGTGCGTGGCATGCACTCGGTCGGCATGGCCGCCACGCTCAAGCATTTCCCCGGCC
ACGGCACCGTGCTGGAAGACACCCACGTCGATACCGCGATCGATCCGCGCGCGCTGGACG
AGCTGCGCGCGCAGGACCTGGTGCCGTTCCAGGCCGGCATCGCCGCCGGTGCCGATGCGG
TGATGATGGCGCACGTGATCTACCCGCAGATTGCGCCTGAACCGGCAGGTTACTCGCCGC
GCTGGATCCAGGACATCCTGCGCGGCGAGCTCGGCTTCCGTGGCGTGGTGTTCTCCGACG
ACATCGGCATGGCCGCCTCGCACAGCGCCGGCGGCGTGCCGGCGCGCGTGCACGCCCATC
TGGACGCCGGCTGCGACGTGGTGCTGGTCTGCCACCCGGAGCTGGTCGATGAAGCCCTGC
ACGCGGTGCAGGGGCGCTCCCTCAATACCGCTGCGCTGCTGGGCCTGATCGGCCGCGGCG
CGCTTGGCTGGGATGGCCTGCTGGCCGATGCCCGCCATGGCGACACCCAAACCCGTCTGC
TTGAAACCCTTGGAAGAACCGTCTGATGCCCAACCTCACCATTTCCCAGGCCCTGGCCCA
GGCTGACCTGCTGGTCGACCGCCCCACCATCGACAAGGCCATCGCTGGTATCGCCGACGC
CATCGCGCGCGACTACAAGGGCGAGGTGCCGCTGTTCCTGTCCATCATGCACGGTGCGCT
GCCGTTCGCCGGCCAGCTGGCGCTGGAACTGGGCGCGCGCGGCCAGGACGTGCAGTTTGA
TTACCTGCACGCCACCCGCTACCGCGGTGAAACCACCGGCGGCGACCTGGTCTGGAAGCA
CAAGCCGGCCACCTCGCTGTTCGGCCGCCGCGTGCTGCTGGTCGACGACATCCTTGACGA
GGGCTACACCCTGCAGGGCGTTCGCACCTGGTGCCTGGAACAGGGCGCAACCGACGTGCG
CATCGCCGCGATGACGGTGAAGAAGCACGACCGCGCGCTGCCGGACGTGACCGCCGACTA
CGCCGGCATCGAACTGCCGGACCGCTACGTGTTCGGCTTCGGCATGGACGTCAACGAAAC
CCTGCGCTGCGTGCCGGCCATCTACGCGATGAAGGAATAACGGCGCAGCCGCCCGCGGCG
CGTCTTCTTCTGCCGCCGGCATCCTCGGGTGCCGGCGTTCGTCTTTTCATGGAGTGCTTC
GAATGCAACAGATCGCCCTGGCCGTGATCGGCGGTACCGGTGTCTACAACCTGGCCAAGC
TTGACGACGTGCAGACCCACGAGGTCGACACCCGCTTCGGCCGTCCGTCGGGCCCGGTGC
GCGTGGGCACGCTGCTCGGCCATCGCGTGGCGTTCCTGGCGCGCCATGGTGAAGGCCACT
CGCTGCCGCCGCACAAGATCAACTACCGCGCCAACCTGGCCGCGCTGCAGCAGCTGGGCG
CGCAGCGCGTGTTGGCGTTGAACACGGTCGGTGGCATCACCGAGAACTTCGGCCCGCGCG
TGCTGGCCTGCCCGGACCAGATCATCGACTACACCTGGGGCCGCATCAGCACCATCTGTG
AAGAAGAGGGCACCGATGTGGTCCACGTCGATTTCGGCCACCCGTACACGCCGATGCTGC
GCAGCAAGATCCTGGCGGCGGCGAAAGTGACCGGCGTCACGGTCCATGACGGTGGCTGCT
ACGGCGCAACGCAGGGCCCGCGCCTGGAAACCATCGCTGAAATCGCCCGCATGCGCCGCG
ACGGCTGCGACCTGGTGGGCATGACCGGCATGCCGGAAGCCGCGCTGGCACGCGAACTGG
GGCTGGATTACGCCTGCCTGGCGATCATCGCCAACTGGGCTGCCGGCTGTGGTGATGGCG
AGGAGATTACGATGGCCGAAGTGCTGGCCAACGTACAGGCGGCCAGCAACGGACTTCCGG
AACTGGTGGGCGAATTGGCGCGGGGGTGATTGTCTTCCCCGAGCAAGCTTTGCATACTCA
GCTTGTGCGCGGGTTCAGCGTACACCACCCATTCATTGCATAAGGTCTCGCATCACCATG
CCGAACGGTACCGTCAAGTGGTTCAACGACGCCAAGGGATTTGGCTTCATCTCGCCGGAG
GATGGCAGCGCCGACGTGTTCGCGCACTTCTCCGCCATCAACTCCAAGGGCTTCCGCAGC
CTGCAGGAAGGCCAGCGTGTCACCTATGACGTGACCCAGGGCCCGAAGGGTGCCCAGGCT
TCGAACATCACGCCGGCCGAGTGATCCACTCGACAGTGCGTTGAAAACCCCGCTTCGGCG
GGGTTTTTTTTTGCGCGGCGTGCCCGCGGCCGGTTCGCGATCCACCCGCCTCGGGCACAA
TGTGGCCATGACGGAACGACTGCGTATCGCCGTGATCGGCTACGGCACCGCTGGACAGGC
GGTGTCCATCCTCCTCACCCGTGACGGCCACGAAGTGGAGATATTCGAACGCGTGCCGAC
GCCGGGACCGGTGGGTGCCGGTTTCCTGCTGCAGCCCAGCGGCCTGCAGGTGCTGTGGCA
GATGGGCCTGCTGGATGCGGTGCGCGCGCATGCCGCGCCGGTGCACCGCCTGTATGGCGA
CACGCCATGCGAGCGCGCGGTGATGGACATGCGCTACGACGGTCTGGATGCGCGCCTGCA
TGGCCTGGGCATGCAGCGTGGGGCGTTGTTCTCGCTGTTGGACCAGGCGCGCGCGGGGGC
AGGCAATCTGCATGCGGGCGTCACCATCGCCGCCGTGGATGCCGAGCAGGGCCGCCTGCG
CGACAGCGAAGGGCGCCTGCATGGCCCGTTCGACCTGGTGGTGGCCGCCGATGGCGCGGC
CTCTACGCTGCGCAGCACCATTGCCGGCGGTGCCGGGCTGGACCGCGTGTATCCGTGGGG
AGCGCTGTGGTGCCTGTTGCCGGCCGAAGACTGGCCGCATGTGCAGGAGCTGCGGCAGCG
CTACGTGGCCGCGCGCAAGATGATCGGCCTGTTGCCGGTCGGCACGCGCCCCGGCGATGA
CACGCCGCGCCTGAGTTTCTTCTGGAGCCTGCCACGCACCGACTTCGAGCGCTGGCAGGC
CGATGGCATGACGCCCTGGCTGGACGAGCTGCATGCGCTGTGGCCGCAGGCCAGTGCGCG
CTTCGCCCACCTGCGCGATGCCGGCCAGCTGGCGCGCGCGGTCTATCGCGATGCAGTGAT
GACGCGCTGGCACCAGGGCCGCATGGTGCTGGCAGGTGATGCGGCGCACGCGATGAGCCC
GCAGCTGGGACAGGGGGTGAACATGGCGCTGCTCGATGCGCTGGCGCTGCGCGATGCGGT
GCGCACGCATGGCGTTGGTGCCGCTGCATTGCAGGCCTACCAGGCGCAACGCAGGGCCCA
CGTGGCGGTCTACCAGCGCTGGAGTCGCTGGCTGACGCCGCTGTTCCAGTCCGATCGCGA
TGCCTGGGCGAAGACGCGCGACGTGCTGCTGGGCCCGATGGGGCGCCTGCCTGGAGGCCG
TGGCCACATGCTGCGCGTGCTCAGCGGCACGCAGCAGGGGTGGTTCGGTTCGCTTACGCT
GGATCCGGCCTTCATCGACGCATTGGCGACGACGATGGAAATACCTCGCAGCAACGCGAT
CACGGCCAGCGCGTGAAGCGTGCCGTCACGTGAATTAACGGTTGCCTCACCGCGGATGTG
CGAGAAGTAGCTTGCACGCGACTGCGCGTCGCCCGTTTTCCTTTCCGTGATCAACATCGC
GCGTGGCCCGGGCAGCGCTGCTGTTGCGGCCTGTTGCGGCCCGGACGTGCCGCTTGATGT
TGAAGAGGAGGACGCCATGTTGTTCGCGGTCGAAGAGCTGGAATCGGAAATCTGCAAGCT
GCGTGGACTGCTGCAGATGCTGCACGAGGACCAGCCCGACGTACTGGAGGATGTATTCGA
GTTCCATGTCGGCAGCCTGGTCAGCCATGCGTCGCCGGAACATCACGCACGCATCAGGAC
CTGCGCGCAGGAGATGCTGGCGGCAATCCAGGCCTTGCCGCGGCGGCGTGAGAATGACAC
CCCTGATTTCCAGTTGATGCCGCAGCTGGGCATCGGTCCGGCCTGAGTCAGGCGACCGGC
AGTTCCACCAGGCCGCTTTCCACGCAGGCGATCATCTGTTCGCCGCGGGCGGGGGCAGGC
ACGATGCCTGCAGTGAATGCGGAGAAGGCGGGCAGGACCGTCATCCGGTCACGCAGCCAG
AACGCGGGGAAGCGCCGTCGCAGTGGCTTCAAGGCAACCTGCGGGTGCAGATGCCCGGCG
ATCACATGCAGCGCCGCATCGGGCATCGGCTCATGCCGAAGCAGGAACGGCCGCAGTCGT
ACTTCATCGTGGATCTGGACCTGCAACTGCGCATGCGGCAGCTGGCGGTCGTGATTACCG
CGCAGGACATGCACGTCCAGCGAAGCATTGCGTTCACGCCATCCCAGCCATTGCTGGTAC
CACCCAACGCGATGCGCCGGCCCATGCAGGATGTCGCCCAGGATCCACAGCTCGCGGCAG
GCATGCAGGTCCAGAAGCCGCTGCAAGCGTTGCAGGTCTTCGCCGGTGCCGCCGCTGGGC
AACGCGATGCCGGCGCGACGGAACACATCGGCCTTGCCCAGGTGGAGGTCTGCGATCAGC
AGTGCCTGCCGCGCGGGCCAGTACAGCGCACGCGCGCCTACCAGGACCACGGACTCACCA
GCAAGCAGCAGCGGCAATTCATCGGTCATGGCGGCGCTCCAGTTGCTGGGCCGCGCGCTG
CACGCGCATACGCCAGTCTTCATTGCTGAACTGACCGCGCAGGCGTTCGGCCCACAATGG
AAAGCCCAGCGGCGTGAGTGATGACGGTCGCTGCAGCGACAGCTGCTGCGTGCCGATCCG
CTCCAGTACCTGCTGCACCCCCGGCAGGTCGAGGCTGTCGTACAGCACTTCATGTTCCGC
CAGCGCCAGCAGCAGGTGTTCCGGATCGTGCTCGCGCAGCACGTCGTACAGCAGGCCCGC
GGACGCCTGCAGCTGGCGCAGCGACCGTGGCATGCCACCGGGCAGGCTGGGCACCAGCAG
GCCTGCTACGCGTGCGATGCCCCGGAACTGACGTCGCGCCAGCTCGCCCAGGTTCACTGC
CTCGCGCAGATCGGCCAGCAACCGGTCATTGCCGAACAACGCACGCCATTGCGCCTCATC
CAGATCGATCGGCCGCGCCGGCGCCAGCACCAGGCCATGATCGTTCACCGCATAGCCAAT
GCTGTTGCGTTGCTGGCGGGTGCAGCGCAGCGCCAACAGCGCGGCCAGTGCCTCGTGTAC
GTGGCGGCCGGCAAAGGGGTAGACGAACATGAACTGGCCTTCGCGGCGCCGCACCTCTTC
CACCAGCAGGTGCTCTGGGCCGGGAAGCGCCGACAACTGCTGCTGCAGTGCCAGCAACGG
TGACAACCAGCGGGATTCGGCACTGTCGTCGGCGCCGGACAGTACCCACTCCAGCTCACG
GCCGAGTGGCATCGACAGCGGCAACTGGCCTCCCTGCCAGCGCGGCACCACACCATCACC
GCGCCCTCGTGCCAGCCGCACGAAAGCGGTCATGTCGCGCAGCTGCACCAGTTCCAGCAG
GCGCCCGGCGAACTGGAAACGGTCGCCGCGACGCAGGCGGCTGGCGAACTGCTCCTCCAC
TGCACCAAGCCCGCCACCGCGCAGGAACTGCACGCGCACGCTGCCATCGCTGCTGATGGT
GCCGATCGACAGGCGGTGCCGCAGCGCCTGGCGGCGATCGTGCATGCGGTAGCTGCCATC
GGCATCGCGCACGACCTTGTGGAAATCGGGGTACTGCGCCAGCGCCTGCCCACCCTGCAC
GATGAAGTCCAGGACGGCCCGCCATTGTTCATCGCCCAGCGTGGCGAAGGCATGGGTGCG
ACGCACCTGCGCCAGCAGCGCATCACTGTCAAAGCCGCCAGCGAGGGCGCGGCTGGCCGC
ATGCTGTGCCAGCACGTCCAGTGACAACGTCGGCGGTCGGCGCGCTTCGACCACGCCTTC
GTGCAGTGCGCGGCGCACCGCTGCATATTCGGCCAGTTCCAGTGCGTGGCTGGGTATGCA
GGCGATGGCCCCCCCGGCGCCGGGACGATGGCGTGCGCGCCCGGCGCGCTGGCGCAGCCG
CGCCACGCCCTTGGGACTGCCCAGCTGCAGTACCTGTTCAACCTCCGGGAAATCCACGCC
GAGATCGAGGCTGGAGGTCGCCACCACGCAGCGCAACGCGCCTGCGCGCAGGCCGTCTTC
CACCTGCTGGCGCAGTGCTGGATCCAGCGAGCCATGATGCAGTGCCAGCGTGTCCGCGTC
TTCCGGCCATACCGCAGCCAGCGCCTGGTGCCACAGCTCGGCCTGCGCGCGGGTGTTGGT
GAACAGCAGGCTGCTGCGTACGGCCATCAGTGCGTCCAGCACGCGCGGCAGCTGCGCCAG
GCCGAGATGCCCCGCCCAAGGGAAACGTTCACCGGGTTCCGGCAGCAGGCTGCGCACGCT
GATCGCGCGCGGACGAACGCCCTGTACGATCGGTGCATCCTGTTGGCCAGGCAGCAGCAC
GTCGCGGGCCTGCGGCAGGTTGCCCAGCGTGGCCGACAGTCCCCAAAGCTGCAGGGAAGG
AGCGGCGTCGCGCAGCACCGCCAGGTTCAGCTGCAGCAGGACGCCGCGCTTGTTGCCCAG
CAGTTCATGCCATTCGTCCACCACCACGCAGCGCAGCTGGCGCATGCGTGGCAGTGTGTC
GGGATAGCTCAGCAGCAGTGCCAGCGATTCCGGCGTGGTCACCAGTACGTCGACGCTGCC
TTCGCGGGCCTGCCGGCGCTCGCGGTTGCTGGCGTCGCCGCTGCGCAGGCCGACCCGCCA
GCCCAAGCCCAGCCCGTCGATCACTGCCTGCAGCGCACGTGCGGTATCACTGGCCAATGC
CCGCAGCGGCGTCACCCACAGCACCTGCAGCGGCCGCACCGCGCTGGCCCGGCGCGGTGC
CGACGGTGGATCGAGCATCGCCTGCAGCAGCGGGCCGCCGAACATGGCCAGCGTCTTGCC
GCTGCCGGTGGGGGTGTGCAGCAGCCCGGAGTCGCCCGCCAGATAGTGCCGCCACATCGC
GCGCTGGAACGGCAGTGAGCGCCAGCCGCGCGCAGCGAACCAGTCTTCCAGCCGGCGCAA
CGCCTGGCGGCGGTTCATCGCGCCAGCGCCTGCAGCGTGGCCAGCTGGTCGGCTTCGGCG
GCGGGCTTGTCGTGGCGCCAGCGCAGGATGCGGGGAAAGCGCACGGCGATGCCGGATTTG
TGCCGGCTGCTGCGGTTGACTGCCTCGAAGCCCAGTTCAAACACCTGTTCGGCACGCACG
CTGCGCACCGGGCCAAACCGTTCACGGGTGTTGGCGCGGATCCAGCGATCGAGGGCCAGG
ATTTCCTTGTCATCCAGGCCCGAATAGGCCTTGGCCACCGGCACCAGCGTATCGCCGTCC
CAGACGCCGAAGGTGTAATCGGTGTACAGCGTGCTGCGCCGTCCATGGCCGGCCTGCGCA
TACAGCAGCACGGCATCGATGGTCAGGGGGTCTACCTTCCATTTCCACCAGTCGCCGCGC
CGTCGCCCTGACTGGTAGGCGGACGTCCGGCGTTTCAGCATCAACCCTTCGACGCCCCGC
TCACGGGCGGCCTCCCGCAACGTGGCCGCCTGCAGCCAGTCTCCAGCGGGTACGTCGGGC
GACAGCTGGATGCGTGTATCGCCCAGGGCACCGATGACCTCGGCCAACTGTGCACGCCGT
TGCTGCAGTGGCAGCCCGCGCAGATCCTCGCCATCGCGTTCAAGCAGGTCGTAGGCAAGC
ACGCGTACCGGGGTGTTGCGCAAGGTCGCTGCACCGGGCTTGCGACGCTGGATGCGGGTC
TGCAGCGCGGTGAAGGCGCGCGGCAGGTCGTCGCTCTCGTCCCAGGCCAGCAGTTCTCCG
TCCAGCACGCAGCCGTCGGGCAGCGCCATCGCGGCCTGTTCAATTTCCGGGAAGCGGCCA
TCCAGCCGTTCCTCGCCACGTGACCACAGCGCCACTTCACCGCGTCGGCGCAGCAGCTGC
AGACGGATTCCATCCCACTTCCACTCCAGCAGCCAGTCTTCGACCGGACCCAGCCGTTCG
CCGGGTTCGCCCTCCAGCGGTGAGGCCAGGAAGAACGGGTACGGCTGCTGCCGGTCCAGT
GGCAGTTCATCCGGCGACAGCAGCTGCCCCAGCAACGCGGGAGAGGGCACCCACTCGCCG
AGCATGCGCTGGGCGATGCGCGCGATGTCCAGGCCGCACCATTCTGCCAGCGCCTGCTGC
ACCAGCCGTTGCGAGACACCCACGCGCAGCGCGCCGGTGAGCAGCTTGTTGAACACCAGG
CGCTCGCCGCTACGCAGCTGCCGCCAGCCGGCGACGACCGCCGCACGGCGCACCACTTCG
GGCTGGTTGGCCACCGCCAGCAGATGCTGTTCGATCCAGTCCGACAACGGCCGGTCGGCG
GCGGGATGCAAGGGGTCATCCAGCAGCAGTGTCAGTGTTTCGGCCAGATCGCCGACCTGA
GCGTAGCTGTCTTCCACCAGCCAGGCGGGCAGTCCGGATTCCTCGGCAATCCAGCTGCGC
AGCTCACCACTGGCGGCGATCCTGCGGCGTGCGCCGCCGACCTTGCCGCCGCTGAGCAGG
TACAGCGCCCACGCCGCATCGTGCGCCGCTGCGTGGCGGAAGTAGTCGACCAGTGCGGCG
CGCTTGTCCAGCGTCGCAGTACTGCGATCCAGGCGCTGGTAGAGCGCGGCGAACGCCTTC
ATTCCTCGCTCCCGAAGTCGGTGCGAAAGGCTTCAGCCGCCACGCCGCGCTCGCGCAGGA
ACGGAATCAATGCATCGGTATTGCCATGGGTGGCGATGACCCGCTGCGCGCCGGTCTGTT
CGATGGTCTGCAGCAGCGCGGGCCAATCAGCGTGATCGGAAATGACGAAGCCCCGGTCGA
CGTTGCGGCGCCGCCGATTGCCGCGCAGCTGCATCCACCCCGAGGCGAACCCCAGTTGAT
GCGGTCCGAAGCGGCGCATCCATGGCGTGCCTGCGGCCGAGGGTGGGGCCAGGATCAACT
GGCCGGCGGCGTCGGGTTGACGCCCCTGTTCGGCGACGGTGAGCGTCTCCAGCATCGGGA
TGTTGGCCTGCCGGTAGACCGACACGCCATTGGCGATGGCGCCGTGCAGCCACGCGGGGC
GGTCGTCCAGTGGCAACAACTCGGCCAGCACCCGCTGCGCCTTGCCGAGTGCATAGCACA
GCAGGATCGCCGCTTCGCCACGTTGCTCGCATTCGCGGCGCCACGCCACGATCTCTGCGG
CGACCGCCGGGGTGTCCGGCCAGCGATAGATCGGCAGCGCGAACGTGGCTTCGGTGATGA
ACGTATCGCAGGGCACCACTTCGAAGGGCGTGCAGGTCGGGTCGGGTTGGCGCTTGTAGT
CGCCGGACGCCACCCACACCCGTTCACCATCGTCGATGCGCACCTGGGACGAACCGAGCA
CATGACCGGCCGGATGCAGCGATACCTGCACCCGGCCCAAGCGGAACGGCACCCCCTCGG
CGTGCGCCTGTACGCCAACATCGCCCAGCCGCCAGCGCAGGATCGGCAGGCTTCCTTCGC
TGCAGTGGTATTCGCCCATGCCCGGGCGCGCGTGGTCGCCGTGGCCATGGGTGATGACCG
CGCGCGGCACCGGGCGCCAGGGATCGATGTGGAAATCTCCCGCGGCGCAGTACAGCCCCT
CCGGACGCAGCACCACCAGATCGTCATTGCCTTCCATGCGGCCACTGTGGCCTGCGCTTC
GTGCAGGCGGTGAGAACCGGCCTGAACACGGGCTTGGCGGGGCATGCGGCACAATCGGAC
CGCATACCTCTTGCCGCCAGGATGGACCGGATGAGTGGACCCAGCTTCAGCAGCAACGCG
CCGTTTGAAACCCATGTGGTGCTGAACCAGCCGCCACCGTTCGCGGGCCGCCAGCTGTGG
ACCGACGATGTGGCGTTGGCGGAGGCGGTGCATCGCGAGGGTGCCGGTGCCTTAGCGCCA
CGCCTGGCCGTGTACGGGGCCTTGGCCGGCGACGAGTTGTACCGGCTCGGCTTCGATGCC
AACCGTGATCGCCCGCGGCTGCGTACGCACGATGCGCAGGGCCACCGCATTGATACGGTC
GAGTTCCACCCTGCGTACCACCAGCTGATGTCCGCAGCGAAGCAGCATGGCGTGGCGGGT
TTGTCCTGGCACGAGCCGCAGCCCGGCGCACACGTCGCGCGTGCGGCGCTGAGCTACCTG
CACCACCAGGCCGAAGCTGGCACCAGTTGCCCCTTGACCATGACCCATGCGGCGGTGGCA
GTGCTGCAGTCGCAGCCGCACCTGGCCGAATGGGCGCGCAAGGCCGCCGCGCCGGTCTAT
GACCCGCGCGACGTGCCGGTGGCGGACAAGACCGGCATCACGCTGGGCATGGGCATGACC
GAGAAGCAGGGCGGCTCGGATGTACGTGCGAACAGCACGCGCGCCGAACCGATCGATGGC
GAACGTTACCGCCTGGTCGGCCACAAGTGGTTCTTTTCCGCGCCGATGTGCGATGGCTTC
CTGGTGCTGGCGCAGGCGCCGGGCGGGCTGACCTGCCTGCTGATGCCGCGCCGGCTGGCC
GATGGCGACCGCAATGCATTCAGGCTGATGCGGCTGAAGGACAAGCTGGGTGACTGGTCC
AATGCGTCCAGCGAGGTCGAGTTCTGTGGCGCGCAGGCATGGCGCGTGAGCGAAGAAGGG
CGTGGCGTGGCGACCATCATCGGCATGGTGATGATGACCCGCCTGGACTGCATGCTGGGT
GCGGCCGCGGAGATGCGCATGGCGCTGGCGCAGGCGCTGCATCATGCACGCCATCGGCGC
ACCTTCGGCAAGCTGCTGGTGGAGCACTCGCTGATGACCAACGTGCTGGCTGATCTGGCG
CTGGAGTCGGAAGCGGCCACGGTGTTGGCGATGCGCATCGCACGCGCGGTGGATCGTGCC
GGTGTGGATGCCAATGAAGCGGCGATGGCGCGGTTGGGGACGGCGCTGGGCAAGTACTGG
CTGTGCAAGCGTGCGCCGGCCTTCGTCAATGAAGCGCAGGAATGCCTGGGCGGTGCCGGC
TACGTGGAGGAGTCGATGCTGCCCCGACTGTACCGGCAGGCACCGTTGAATTCGATCTGG
GAGGGCAGCGGCAACATCCAGTGCCTGGATGTGCTGCGTGCGCTGGCGCGTGAACCGGAG
GCGATGGCGGCGTTGCGCGGTGAGCTGGCGTCGGTGGCTGACCGTGATGCGCGCTATGCA
GCAGCATTGCAGCGTTGGGCAGCGGCGCCGCCACCGGAGGAAGCGCAGGCGCGGCTGTTC
TGCGAGCGCACTGCGCTGCTGCTGCAGGCGGCGCTGCTGCTGCGTGCGCGCAGTCCGATG
GCGGAGGCGTTCGTGCGTAGCCGGCTGGAAGGGGAGCATGGGCTGGCGTTCGGGACGCTG
CCGGCGGGGCTGGAGCTGACGGCGATGCTGGCGCGCGCGCTGCCGTAGGGGCGGCCCACG
CCGGCTCTCGACACCTACGCTGACAGATTTTCATCAGATAAGGCTCGGGCGCGCCATCCA
TGGCGCTTACGCCCCTGCGCAACCTACCCGCGCGTCCTTGGACACTTTCCGTGGGCGCAC
ACCACGGAATCAACAGAAGAAGCAGGGAGCGAAAAGCAGAAAAGCCGCGGCAGTGCCGCG
GCTTTTCCTGTGGAGCCGAGCCGGTGCTCGGCTGCCGGTAAGGCTTAGTGCTTGGCTTCT
TCCTTGGCGGCGTTGGCCTTGGCGTCATTGGCGACATCGCGGGCCTTGTCGGCGACCTTC
TGCGCGGCGTCGGCGGTGGCGTCGCTGGCGTGCGCGGCGGCGTCGGTTGCGGCGTCCTTG
GCCTTGTCGGCGGCGTTGGCAGTGGCGTCTGCGGCCTTGTCCAGCGCCTGCTGGGTATCG
GCGGCGGCCTGCTCGGAAGCGGCGGCGGTCTTGTCGGCGGCTTCGCGGGTGGCGGCAGCA
GCCTTGTCGACGGCGTCGCGGGCGGCAGCGCCGGCGCTGTCGGCCGCCTGCTGCGCGTCC
TGCTTGGCCTGTTCGGCTTCCGGGCCCTTGCAGGCGGCCAGAGCCAGCAGCAGGGAGGCG
GCCAGCAGGGTGGTGGTGATCGGACGAATCTTCATGGCGGTCTCCGGCACTGCAATGGAT
GGGGACGCCAGCCTATTCATGCCGTTGTGAAGACCGGGTCGCGATGCAGGGGCTTGATCG
CCGGCATCCACGCAAAGAAAAAGCCGCTGGCGAACCAGCGGCTTTTCCAGAACAGCGTGA
AGAAAGAAGTTATTACTTCTTGGCTTCTTCAGCAGCGTCCTTGGCCTTCTCAGCGGTGCC
TTCAGCAGCCTTGGCAGCGTCAGCAGCAGCGCCGGCAGCAGCGTCGGTGGCAGCACCGGC
GGTCTGGGCAGCGGCGTCGGTGGCGGCGTCAGCAGCGGTGGCGGCGGTGTCAGCGGCCTG
CTGGGCAGCGTCGGCGGTCTGGGCGCCAGCAGCGGCGGCCTGGTCGGCAGCAGCCTGGGC
TTCGGTGGCGGCTTCGTTGGCCGAAGCAGCGGCGTCCTGGGCAGCTTCCTGCTTCGAGCA
GGCGGCCAGGGCCAGAGCCAGGGACATCGCGACCAGCAGCTTGTTGATGCTCATTGTGTA
AATCCTCGTCGTTAGAATTAGGCAACGCGCATGCTGCGCGCCGACAACATGATGACAAGC
CAAGATTGGGTGTCAAGCGATCCCGCATTCATTTTTGCGAAATCATCGTTAAATCTTTTT
AAATCAATTCGATGGCGATTGCCGTTGCTTCGCCGCCGCCGATGCAGAGGGTGGCAATGC
CGCGCTTGCCACCACGCGTGCGCAGAGCGTTGACCAGGGTCACCACAAGACGTGCGCCGG
AAGCACCGATGGGGTGACCCAGTGCGCAGGCGCCGCCATTCACGTTGAGCTTGTCGTGAG
GGATGCCCAGTTCGCGCATCGGGGCCATCGCCACCACGGCAAAGGCTTCGTTGATTTCGA
ACAGATCGACCTGGTCCAGCGACCAGCCGGTCTTGCCCAGCAGCTTGTGCAGCGCACCGA
TCGGCGCGGTGGTGAACCACTCCGGTTCCTGCGAGTGGGTGGCGTGGCCGACGATGCGGG
CCAGTGGCGTGATGCCTCGCGCGGCGGCGTCCTCTTCGGTCAGCAGCACCACCGCGGCGG
CACCGTCGGAGATGCTGGAGGAACTGGCGGCGGTCACGCTGCCGTCCTTCTTGAAGGCCG
GACGCAGGGTCGGGATCTTGGCAATGTCCGAGCGCCCCGGCTGCTCGTCGATGGCGACCT
CGACCTCACCCTTGCGGGTGGCGACCTTCACCGCGACGATTTCATCGGCAAACGCACCAT
TGGCCTGGGCAGCCTGCGCGCGCTTGACCGACTCGATCGCATAGGCGTCCTGCTCTTCGC
GGCTGAACTGGTACTTGTCCACCGCGCACTCGGCGAATTCGCCCATGGCCTTGCCGTCGT
AGGCGTTGACCAGGCCATCGTGGGCCATGTGGTCGACCGCCTGGAAGTTGCCGAAACGGT
TGCCGGTACGGGAGTTCTGCAGCATGTGCGGGGCGTTGGACATCGATTCCATGCCGCCAG
CGACCACGATGCTGGCCGAGCCGGCCTTGATCAGGTCATGGCCGAGCATGATGGTCTTCA
TGCCCGAGCCGCACACCTTGTTCAGCGTGGTGGCACCGGCCGACAGCGGGATGCCGGCGG
CGATCGCCGCCTGGCGGGCGGGCGCCTGGCCGAGGTTGGCCGGCAGCACGCAGCCCATCA
GGACTTCGGAAACGTCGCTGGCCGGGACACCCGATTGTTCCAGGGCGGCGGCGATGGCTG
CCGCGCCGAGGGTCGGGGTCGGCACGCCGTTGAACTGGCCGAGGAAGGAGCCGATGGCGG
TGCGCTTGGCGGCGGCGATGACGATGTTGGACATGGCAATCTCGTTGATGCGTAAGCAAT
GTTCGGAAAGGAGACCGGAGGCCGTTGGATGCGCCCCGGTTTCCCGGCAGACTGCGTGGG
GGTCGGCCCAAGTATAGAGGGTCGGGGAGGGCTGCCGCTGTGCGGCGCCGAACGCCTGCC
GGGATGAAGGCAGGCCAACGTTCACGGGAAGGAATCGATGGAGCGAACGATGATGGTGAG
GTCTGTGCTGGCAACCGCGCTGGCGATGGCGCTGACGGCCTGTGGTGGAGGCGGCGGAGG
CGGCAGCAACGTGCGCGTCGACCCGCCCCCGACCACGCCGACACCTCCAACCACGCCTCC
GCCGACGACACCACCGCCGGCCAAGCCGCAGGAGCCGGCCTTTGACGCGCATCTTTCAGT
CACCAACGCGCGTGCCGCACAGGCCGCCGGCCTGACCGGGCAGGGCGTGCGCATCGGCAT
CGTCGATTCGGGCGTGCAGCGCAACGCGGTGGCCTTGAATGGTCGCGTGCTGGCCAACTT
CAATTACATCGATCCCGCCAGGAACAACCTGGCGGTTGATGACGTGGTCGGGCATGGCAC
CGCCGTGGCCAGCCTCGCCGCCGGCGCAGCAGTGGGGACCTGGCCGGGCGGTATCGCGCC
AGGCGCCCAGATCGTCTCGGCAAGAATCATTTCCGACAAGCCGCCGACCGACGACGGCAG
TGGCCAGGGCAATGCCTTCAGTGGGCCGCTGGGCGTGGCCCAGGTCCACCAGGACCTGAT
CAGCTACAACGTGAAGGTGATGAACAACTCGTGGGGCGGCCTGTACTGGACCGATCTGCC
GACCACCGCGCAGGTAGCCGCCGAATACCGGCCGTTCGTGATCAACCACGGTGGCCTGGT
GGTGTTCGCCGCCGGCAATGACGGCCGCAGCGAGCCGAGCAGCCTGGCCGCGCTGCCCAG
CCAGAAGGGCGTGGCAGGCACGCTTCCGGCGGCCGATCTGGAGCGCGGCTGGCTGGTGGC
CACGGCGGTGGACCCGTTTACGCCGGGCGCGCTGGCCAGCTATTCGAATGCCTGCGGCCA
GGCGGCCCGCTACTGCCTGGCAGCGCCGGGCAGCGCGGTCTACCCGGATGCCAACGGTGG
CAGCTACTACTGGAACTACGGCACCTCGTTCGCCGCGCCGCTGGTCTCCGGTGCGGCGGC
GCTGGTCTGGCAGCGCTTCCCCTACTTCAACAACGATCTGGTGAGGCAGACCCTGCTGGG
CACTGCCAAGGACATCGGTGCGCCCGGCGTGGATCCGGTGTTCGGCTATGGCCTGCTCGA
CATCGGTCGCGCGATCAACGGTCCCGGCCGCTTCGACTGGGGCGATGTGGTTGCCAACGT
TGATGCCGGCTCGACCAACTCGATGTGGAGCAACGACATCACCGGCAGCGGTGGCCTGGT
CAAGCAGGGCGGAGGCAAGCTGGTACTGGCCGGCAACAACAGCTATTCCGGCGCCACCCG
CATCGAGCGCGGCATCCTGACGCTGCAGAACGGTGGCGTGATCCGTTCAAATGTGACGAT
CCTCGCCCAGCCCGACCCGGATTCCACCGGTCTGCAGTTCAACGGTGGTACGCCGCGGGT
GATCGGCAATGTGGTCAACGGCGGCAGCGTGTTCCTCACCACCGGCAATACCACCGGCAC
CATCGAGGGCAACTACACCCAGCAGCCCGGCGCGCAGCTGATGATCGCGCTCGGTGCCAA
CGCACTTCAGGTCACCGGCAACGCAACGATCAATGGCGGTGTGCGTGTGCACGGCTTTGT
CTCCGGCTATGTACCGCAGAACGGAACGCGCCAGGACCTCATCCACGCCGCGGGTGGCCT
GAACGGCACCTTCAGTACCCAAGCCACTTCCACCGGCCTGCAGGGGCTGACCCTGGTGGC
ACCCACGTATGGCTACGACAGCAACAACGCCTGGTTGAACGTGAACCAGGTCAGCGTCAC
CGCCGCAGCCAGTGGCCTGAGCGCCTCCGCACAGGCCGCAGCGCAGCGCCTGGAAGGCGC
ATTCGCAGTGCTCGACGGCAACACCGGCCTGCAGGGATCGCCCTTCGGTACGGCAGCCGG
TGCGCTGCAGTGGGCCGGAGGCGGCCAGCAGGGCCTGGCCGACAGCCTGCAGAGCCTGTC
CGGCCAGGCGCATGCCCGCGCCGAGGCCGCCACCTTCGACAGCATCGACATGTCGCGGCG
TGCGATTGCCGAGCGCTTCGATCGTGTACAGGCCACCCCGCGCCTGCGCGGGAGCTGGCA
GAGCGCGCTGGGTGAGGCGGGGCAGGGCAGCTTCGCCGGCAACGCCGCCGACAGCCGGGG
CTGGATGGCCGGCCAGGATCTGCCGCTGGGCGGCAACGGCCTGATGGGCGTCGCCTTCGG
TGAGACCCGCAGCAATGGTGGCAGCAGTTTCGGCGGTGATCGCGGGCGTGATCGCCAGGC
GCAGGCACAGTTGTACGCTGGCTGGAACCTGGGGCGTGGCTATGCGCTGGCCCAGTTCGG
CAGTGGCCAGTTCACCCGCGCGCTGGATCGCCAGCTGCTGCTGGGTGCGGGCGCCTATGG
TGTCTCGGCGCGTTACGGCGGGCGTTTCAGCAGCGCCAGCGTGGAAGGCGGATATCGCTT
GGGCCGCGCAGGCGCTTCGGTGACGCCCTACCTCGGTGCCAGCACCACGCGTGTCGATAC
CGATGCGTTCAATGAGCTGGGCGGTTTCGGCTTCGGCCTGCGGGGTGATGCCACCCGCGC
GCAGCGCAGCCAGATGCTGGCCGGCATCCGTGGCGAGCGGGGCTGGGGGCGTTGGAACCT
GCGCGGACACGCCGAGTGGCAGCAGCGGCTGGACGGCGGTGACGCCGATTGGCAGGCCAG
TTTTGTCGGCGTGGATGCCTGGGCGCCGCTGGCAGGCTGGAATGCGCCGCGCGGCAGTGC
GCTGATCGGCGTCGCGCTGGAATCGTGGTGGGGCCGCAATGGCCGCTTGAGCCTGGGTTT
CGACCAGCGTATCGGTGGCGAGGGCGCGCGGCAGGCTGCGTTGCGCTACAGCACCGGGTT
CTAGCAATCGGTCGCGCCGGGAAGGCTCCCGGCGCGACGTCTGCAGCCTCAGCCGCCGCG
CAGGTTGCCCAGGCGCGGAGTGCTGCGGCCCAGCGGCATCTTCAGCTTGCCGATCGACAG
GATGCGGCTTTCCGCAATGCGATCGGCTGCCCGCTGCGGCGCGATGTTCTCGCGCTGCGA
CAGTTCGAAGATGCGGGTGAGGTTGTGGTAGATGCTGCGGATCAGTCGCATCGCGCGTTC
GCGGTTGTAGCCGTCGATCTCCAGCGACACGTTCATCACACCGCCGGCGTTGACGGCGTA
GTCCGGGGCGTAGAGGATGCCGCGCGCATGCAGTTCGTCGCCGATCTCCAGGCTCGACAG
CTGGTTGTTGGCAGTGCCGCAGATGATCTTGGCCTTGATCCGCGGCAGCGTGTCGGCGTT
GATCGCGCCTTCCAGCGCACACGGTGCGAACACATCGGCGTTCACTTCGTGGATCTCGTC
CGGCTTGACCGCCTCGGCGCCGAAATCGCTGACTGCACGATCAACCAGCGCACTGTCCAG
GTCGGTGACATACAGCTTGGCGCCGCGGTCACGCAGCAGTTTCACCAGTTCCATGCCGAT
GTGGCCCAGGCCCTGCACGGCGATGCTGGTCTTGCCTACTTCCTCATGGCCGAACTTGAA
GCGCATCGACGCCATCAGCGCCTGCAATGCGCCGTAGGCCGTGAAAGGCGCCGGATCGCC
GGAGCCACCATGGACCTGGTGCACGCCGGTCACGAACTGGCTCTCCAGGTAGATGTTCTC
CATGTCGTTGACGTCGGTGCCAACGTCCTCGGCGGTGATGTAGCGGCCGCCCAGCGAATC
GACGTAACGGCCGAAGGCGCGGAACAGTACCTCGGTCTTGTCCGTCTTCGGGTCGCCGAT
GATCACCGCCTTGCCGCCGCCCACGTTGAGCCCGGCCAGCGCATTCTTGTAGGTCATCGT
CCGGCTCAGCCGCAGCACATCGGCCAGCGCCTCGTCGGTGCTGGCGTAAGGGCGCATGCG
CACGCCGCCCAGGGCGGGGCCCAGGGTGGTGTTGTGGATGGCGATGATCGCCTTCAGGCC
GGCATCGTGGTTGTGGCAGAACACCACTTGTTCGTGGCCGGTGGTGGCGAGGGTTTCGAA
TAGCATGGCGTCTCCGATGGCGCGAACAGCGGCGAACAGCGGCGAACTGCAGCGAACGGC
CAGTGAACGGTAGGGTCCCAAAACAAAAAAAGCGACGTCGTCAGTGCAGGGAGACGGGTC
GCGCGGCGCCATTCTAGTCCATTCCCCCGGTCGCTGCCGTCGACATCGGCGCCCTTCCGG
TTAAAGAAGATGAAAGTGCGGCCGATGCTGCGACGACGGCGGGTGGCCGGATTCGCGTGA
AGAGGCAGGGCGGTCAGTGACGGCAAGGGCACCACAACGACAGGGCAGGCGGCGATGACG
CCGGCCTGGTGGCGATCGCTGCGCGGCTGGCTGGCGCGCTCGACCGGGGCGGCTCCGTTG
CGCTTGGCGGCCGTATCGCGACAGGCGGTCGCTGCTGCCGCAGCCAGCCTTCAGGGCGAG
GCGCTGCAGGCCGGTGAGATCGCCGCCCACCTGCAGCGCGGCTTGCACGCACTTGCCCTG
TACCCACGGCTGGCCGGCGAGCCTGCCCCCGTGCAGGATCCGGCACTGGGCGAAGCGGTG
GCGCGCGCGCTGCAGGACCGTGACTGGGCCGCCCGGCACCTGCCGCGGCGCCCGCAACTG
CTGCCGCAGCTGATCCAGACCGTCAACGACGATGCCGCCTCGGCACGGGTGATGGCGGCC
ATCATCGGCCAGGACCCGGTGCTGACCGGAAATCTGCTGCGCATCGCCAACAGCCCGGCC
TACAAGGTGCATGAGCGGCCGGTGGAAAGCCTGCAGCGTGCGGTGACCCTGGTCGGTACC
GAGGGCGTGCGCCAGATCATCAGCGCGGTGCTGGTGCAGCCGGTGATGCAGGTGCAGTGC
GGCATGTTTCCGCAGTTCAGTACGATCATCTGGGAGCACGCGCTGCTGGCTTCGCGTGCG
GCCGCCGATCATGCGCGCACGGTCACCTTCGGTGATGCCTTCGCTGCGCAGTGGCTGGGC
CTGGTGCAGGGGCTGGGGTCAGCGCTGGTGATGCGCCAGTTGCTGCAGGAAGCGCAGGCA
CGCGACGAAACCGTGGAGCCGGCGCTGGCCCTGCAACTGCTCCAACAATGGTCGTTGCCG
CTGGCACAACGCGTGGCTGCAGCCTGGGAGCTGCCCGAGCCCGTGCACCAGGCACTGGCG
CCGGAGGCCGATGGCCCACTCGCCGACAGCCTGCGTCTGGCCAGCGCTGCGGCGGCAGCC
AGCCTGCTGTGCCGGCATGGACATGCCAGCCAGAGCCGCATGCTGGCCCTGCTCGAACAG
TTGCCTTCAGCGCCGCCGCATGCCCTGCGTTGGATCTGGCGGCGCCTGCATGGACGCAGC
GTGGAAACACGTGATGAGGCCGGACAGGAAGAGGCGGGTCCAACACCCTGAGCGCTACAG
CTGCGATTCGACCGGCAGCCAGCTGATCACCCGAGACAACCAGCGTTTGCGCGCCGTTGC
CCCCGGCTCGGCCTCCACCCAGTGCGGTGGCGGTTCGCGCTCCAGCCAGCGCAACCGGCG
ACGGTCATCCAGCGCCAGCCACCAGCTGTGCCTGGGATCAGCCAGGCGCAGGTACTCGTC
CCGCAGCTGTGCGCCCAGCACCGGATCGTCGAACAGCACGCCCATCTCGGTGTTCAGATA
GGCCGAGCGCGGGTCGAGGTTGAACGAACCGACAAAACCGCGGCGGTCATCGACCAGGAA
CGCCTTGGTATGCAGGCTGGCGCCGCTGCTGCCGAACACGCCGGCATCGCCGGACTGCCC
TTGTGCCTTCAGTTCGTAAAGGTGGACGCCGGCTTCGAGCAACGGCACGCGGTAGCCCAT
GTAGCCACCATGTACGGCGGCGACATCATTGGCGGCCAGTGAGTTGGTGACCACGCCGAC
CTGCACGCCCCGCCCGGACATGGCCGAAAAGCCATCCAGGCCCTCGTTGCCGGGAACGAA
GTAGGGCGAGATCAACAGGGCCTTGTGCCTGGCGGCCTGCAGCTCGCTGATCAGGGTCGA
CACCAGCCAGGCAGCGCGATCGTCCTTGCGGTGCTTCATCGGCGGGTCGGACACGATGCG
CACTGCACCGCTCCAGCGCAGCGGCTCGGGGCTCGGGCGCTGCCGCTTGCGCGATTCGGC
CACGCGCGCCAGGTACGGCCGGGCCACGTCCCGCTGCGCCTCATGGTCCGATTCGCGCAC
CAGCAGGCGCAGTTGTGCGTCGGTATGGAAGGCAAGCGCGGATACCGGAATGGCGGTTTC
GCTGTTCCAGTAGTCGTCGAAGATGCGGTTGGCCTGCTCCACGGCGGGGCCGGCGACCAG
CAGGTCCAGATCCTGGAAGTTCACATCGGTGCGCGCGCTGAAATACTCCTCGCCGATGTT
GCGGCCACCGACGATCGCGACGCGGCCATCGGCGATCCAGCTCTTGTTGTGCATGCGGTG
GTTCACGCTGAAGAAGCGCTGCACCATCTCCACCATGCGCAGGATGCCGGTCCGGTTGCG
GAACGGGTTGTACAGGCGGATCTCGATGTTCGGATGCGCATCGAGCGCCATCATCAGCGC
GTCCTTGTCCTTGGCATTCATGTCATCAAGCAGGATGCGCACGCGCACGCCGCGCTCGGC
GGCGTCATACAGCGCCTTGGCCATCAGGTGGCCGATCAGGTCGTCGTGCCAGATGTAGTA
CTGCAGGTCCAGGCTGCGGCCTGCGTGCGTGGTGATCATCGCGCGTGCGGCGAAGGCATC
CATGCCATCACTGAGGAAGGCCACGCCGGACTGGCCGGGATGGGCCTCCTGCAATGGCAC
GATCTGCTGGTCGATGCGGGTCTGCGCCGGCTGCAGTGGCAGCACATGCGAAGGCGTGCC
CCGTGCCTGCGGCGTGAGGTGGTCGGCCAGCAGCAGGCCGGACAGCACCAGCAGCACCAG
CGCAGCGAGAATGATTGCAGCGATGCGCAGCAGGCGTCGCCACAGCGGCTTGGGCAGGCT
CATGCCCCGATGGTAGAGCCACGCCATGCGTGAAGGAATGCCTGCAGGATCGACAGGGGG
TCAGAGCCCTTGCCTTCGGCACGGGATCCCACCCCGAGGGGGCGTCACCGATGGGGTCGG
ATCCCATTCCACAGGAAAGGGCTCTGACCCGCACACCTCAGAACCGCTCGTCGCTGCCCA
GGTAGCGCCACTGCCCCGGCGGCAGCGGCCCCAGCGCCACGCGTCCGATACGCAGGCGGC
GCACCCCGGTCACCTGCAGCCCGGCGGCTGTCACCGCTGCACGCAGGCCCTTGGCGGTAA
GCCCCTTGCCGGCAAAGCGCAGGCGTTGTTCGCTCTGCCAGCTGACCTTGCCGCCGCCGG
CCTCCTGCTGCAGACGCGCCATCAGCCATGGCCCACGCTCCGGGCCGCCTTCGGCCACTT
CGATCAGGTATTCCTGTTCGGTGCGGCCAAGATTGCGCTGCAGATGGGCCAGCGTGGCCG
GATCCTGGCTGACCACCACCAGGCCGCTGTCGCTGGCCGGAAGCGAGGCGGCCAGCTGCA
GGCCATGGAAGTGACGCTGCAGCGGACGGATGTCGCTGGCATCGAGTTCGCTGCGGCTGT
CACTGCTGACCAGCGCACACAGGGTCTCAGCGGCAACGCCGGCCGGCTTGTTCAACAGCA
TGCTGACCCGCTCGGCCTTTTCATCGCTGGCCTGCGCGGCTACGACGATCACCGCGCTGT
CATCGACCGGGCGCTGCGGCTGCTCCACCACGTCGCCGTTGACCGTGACCCAGCCGCCTT
CGATGTAGCGTCGCGCTTCGCCGCGCGGGATGCCGAGCAGGGCGGACAGGCGTTTGTCGA
GACGGATCGGTTCCATGGCGGCAAGGTCGGGCAGGGGGCGCGCAGTGTAGCTGCTGCGGC
CGGTCAGCGCTGGCCGCGGTTGGCCAGCTCGGTCAGGTACAGGCGGGTATCGAACTCCAG
CTGCAGGTACTCCGGCTCCATGTGCTGGCACAGCTGGTAGAAGGCCTTGTTGTGGTCGGC
TTCCTTCAGGTGGGCCAACTCATGCACCACGATCATGCGCAGGAACGCTGCCGGTGCCTG
GCGGAACACGGTGGCGATGCGGATCTCGCGGCTGGCCTTGAGGCGGCCGCCGTGCACACG
GGAAATGGCGGTATGAGTGCCCAGCGCGTGCTTGATCACTTCCAGCGTGTTGTCGTAGCA
GACCTTGTTGAGCGGCACCGACTTGCGCAGGTAGCGGTCCTTCAGCTCCTGGGTGTAGTC
GTACAGCTGGCGGTCGCTGCGCACTTCATGCGGGTCGGGGTAGCGCTGCTGCAGCCAGGG
GCCGAGCTTGCCCTGCGCCAGCAGTTCGCTGACCTGGGCGACCAGGGGTTCGGGATAGCC
GGTGAGGTACTTCAGGACTGCCATGCAGGGGCGGCGGGGCGTCGGTAGAATGGGGCATCC
AAGATTACACGCGGTACGCACCGACCATGGCAAAGCCCAACGCGCTGCAGGAACAATTGC
TCAAGGCCGGCCTGGCCAAGAAGTCGCAGGCCAGCGCCGCCGCGCGCGAGCAGGCCAAGG
CCCGCCAGGGCAAGGCCGAATCGACCTCGGCCGAGGTCCAGCGCGAGGCTGAACGCGTCC
GCGCCGAGAAGATCGAGCGCGACCGCGCGCTGGCCGCCGAGCGCAATGCGCAGGCCAGGC
AGGCTGAACAGAAGGCGCAGGCGAAGCAGATCATCGCGGCCCATGCCGTGCCCCACAAGG
GCGATGACGAGTACCGCTTCAGCGATGGCGCGGCGATCCGCACCCTGCTGATCGACCCCA
AGCTGCGCAAGGCGCTGTCGGTGGGCGTGCTGGTCATCGTTGCCCACGGCGACGGTTACG
CGCTGCTGCCACGTGCTGCTGCCGAGAAGGTGCGTGAGCGCGCCCCGGAAGCGATCATCG
TCGACCACGGCCAGCCGGGCTCGACCGCTGAGATATCCACCGGCAATGCCGAGGACGACG
CCTACTACGCCCAGTTCCAGGTGCCCGACGACCTGGTCTGGTAAGCGAAAAGGGGACGGA
GGGGATTAAGTCGCGATCGACCTGATTGAAGCCCTCCACGTTCTGCTCAGATTGCTGAAG
ATCAGCCGGGCATGGCTCGGCTCAACACAGGTCCGCTCCTTTGTGCGCGGGTGTATCGTC
CCCATATCAGGCGACACACCTGCGGAGGATGGCCATGGCCACCGGTTGGGCGGGAGACGG
CGCGGTCCAGGACCAGATCGACGCCACCGTCGACGATGCGATTGCCCGCGCGCGGCGCCC
GCTGCGGCAGGGCCCTGGTCTGGAACACTGTGAGGAATGCGACGCACCGATTCCGTTGGC
GCGGCGCCAGGCCGTGCCCGGGGTACGGCTGTGCGTGGCGTGCCAGCAGGCGCACGACGA
CGAAGAGCAGGCGCATGCCGGCTACAACCGGCGTGGCAGCAAGGACAGCCAGCTGAGGTA
AGGGGTGTTTTATTGCAGGGCTGCGCCCTGCACCTGCAGAAGCAACGTCAACATCAAAGG
CTGGCATTCCGTGGGTTGGCAGGGCGGTGTCGGAGTGCGGGGACGCCGTGAACCCGTCCA
TGGGGGCTTGGCCGCGGCTTGCTCGTGTGCGCTTTCCTGCGCACACGGCAAGCCCGGGGT
TGGGCGTCCTGCCCAATCCGCCCGAGGCATGCCTCGGGCCCATGCCGCGGACACCCCGCA
ATCCGACACCGCCCCGCCTCTGACAGATTTCCGCGATCTGTTGGAACCTGCTGCTGATGG
TGGGTGCCGACCGTTGGTCGGCACGGGGTCGGATCCAATTTTGACTATCGATATCTGACA
GATGTGCCGACCAACGGTCGGCACCCACCAACAGCGCGCGGAATCTGTCAGAGGTGGGGC
GGTGTGGGTGGGCAGGACCGTTGGCGCCATGGATGGCGCCATCGAGCCCCCATGGGTGAG
GGCGCTTTGCTTGCGAAGCACTGCTTCGCAAGCGCCCGAACGCACAGCCGCCAGCGGCTG
GGCCGGACCCCGGAAGGGGGGTTTACGGCGTGTCCTGCCCACCCACACCGTCCCGCCATC
CCACGGAATGCCGCTCTGGCTCTGGCTTTGGCCGTTGCCGTTGCCGTTGCATTGAGCAGG
TGCAGGGCTGCAAGCCCTGCCGAACCCCCTCAAATGTCTGTGGGAGCCAGTCCGTACTGC
TCGGCGAAGCGCTTGCTGAAACTCGCTGCAGACCGGTAGCCCGCACGCGCTGCCACGGTC
TTCAACGGCAGGTCGGTGGTGTAGAGCAGCTGCATGCCATGCGCCAGCCTTGCCTCGGTG
AGCAGCTGGCGCAGGCTGGTGTCCTCGGCGGCGAGGCGACGGCGCAGGGTCGCGCCGCTC
AGCGCGAACTGTTCTTCCACATCGCGCGATTGCCAGTCGCGTGCGGGTTCGGCGGCGATG
CGGTCGCGGATCTGTTCGCCCAGGCTCGGTGCCTGCGGCAGCAGCAGGTTGCCGTGGCCC
TGCCGGCACAGGGTCAGTACCAGCGAGGCCAGGGCCAGCCGCGCTTCGCTGTAACGACCG
TCCTGCAGCGATTGCCGCCACTGGCGCAGCACCGCGCCATGATCGATCAACGGCAGTCGC
GCCATCGCCTGGCCTGGCGCGGGAAGCTCCTCGCTCCACAGCGTGCGTGCGGCCGCCAGC
ACTTCGGCACACAGCGGCACGATGGCACTGAGGTAGCGGCCACTGCGTGGGTCGGGGGTG
TTGACCACATCGATGCGGCAGCGCTGGGTCAGCAGCAGGATGTCGCCGGGGATGAACTCC
AGCGACTGGTGCGCGGTACGCACCTGCTTGCGGCCTTCCAGTAGGATCGCGAACTGCGGT
TGCGGAATCTCCACCGAGCTGGCGCCATGTTCGCGCCGCGCGGTGATGCACGCATAACCT
TCGGCGCGTGCGCAGCCGGCCAGGCTGGCCATCTCGGCCAGCAGTGCGGTAACTGGCGGC
AGCATGCCGGTCATGTCACCTGGGCGCCGAACAGGCGACCGACGCCTGCAGCGGCGGCCA
TTGCCAGTGCACCCCAGAACATCACCCGTATTGCGCCGCGTACCGGCGGGGCGCCGCCGG
CCTGGGCTGCCACCGCGCCGGTCAGGCACAGGCCGAGCAGGGTACTGGCCGTGGTCATCA
GTGCGACCTTGTCGACCGGCGCCAGCAGGGCGGTCAGCACTGGCAGCGCCGCACCGCAGG
TGAACGCACCGGCCGAGGCCAGCGCTGCCTGCAGCGGGCGGGCGCGCAGGGTATCGGTGA
TGCCCAGTTCGTCGCGGGCGTGGGCACCCAGCGCATCGTGGGCGGTGAGCTGTTCGGCCA
CCTGCCGCGCCAGCGCAGGCTCCAGGCCGCGGTGGCGGTAGATCGCGGCCAGCTCCTCCA
GTTCGCTGTGCGGATCGTCGCGCAGCTCGCGCTTTTCCATTGCCAGGTCGGCCGCTTCGG
TGTCGGCCTGGGTCTGCACCGAGACATATTCGCCCGCCGCCATCGACATCGCGCCGGCCA
CGGTACCCGCCACGCCGGTGGCCAGGATGGTCGCAGCCGAGGCGCCGCTGGCGGCCACGC
CGACCACCAGGCCAGCCACCGAGACGATGCCATCGTTGGCGCCCAGCACGGCGGCTCGCA
GCCAGCCGACGCGCTCGGAGCGATGCAGTTCGGGGTGTCGTGAATGGCGGCTCATGGCTC
TGAGTGTACGAGGGTCAAGAGGGCGTCGGTAGGATGCTGAAACCCGTCACCGTCGCATGA
CGCAACGGGGTGCCACGCTATAGTGCGCCCTTGCGATGGAAGGCCGCGAGCCCCACATCC
CCCGCCACCGTCCAGCGAGCCTTTCCCTTGTCGAGCCCCAGCCACGTCGCCGATACCCCC
ATTACCGACCGCTCGCAGCTGGTGGAGGTGATCGCCTCCGGCGAGAAGCCCCGCGCGCAG
TGGCGCATCGGCACCGAGCACGAGAAGTTCGGGTTCCGCCTGGATGACCTGCGCCCGCCG
ACCTTCGAAGGCGAGCGCGGCATCGAAGCGCTGCTCAACGGCCTGGTCCGCTTCGGCTGG
GAGCCGGTGCAGGAGAACGGCAACACCATCGCCCTGCTGCGCGATGGCGCCTCGGTGACG
CTGGAACCGGCCGGCCAGCTGGAACTGTCCGGCGCGGCGCTGGAGACCATCCACCAGACC
TGCGTGGAGACCGGCACCCACCTCAACGAAGTGGCACAGGTGGCCGGCGAACTGCAGCTG
GGTTTCCTCGGCATGGGCTTCCAGCCGAAGTGGAAGCGCGACGAGATGCCCTGGATGCCC
AAGGGCCGCTACAAGATCATGCGTTCGTACATGCCCAAGGTCGGTTCGCTCGGCCTGGAC
ATGATGACCCGCACCTGCACGGTACAGGTGAACCTGGACTACGCGACCGAAGCGGACATG
GTGAAGAAGTTCCGCGTATCGCTGGCGCTGCAGCCGATCGCCACCGCGCTGTTCGCCGAT
TCGCCGTTCACCGAAGGCAACCCGAACGGCTACCTGAGCTACCGCTCGCACATCTGGACC
GACACCGACGCCGCTCGCACCGGCATGCTCGACTTCGTGTTCGAGGACGGCTTCGGTTAC
GAGCGCTATGTCGATTACCTGCTCGACGTGCCGATGTACTTCTCCTACCGGGATGGCATC
TACCACGACGCCAGCGGGCAGAGCTTCCGCGATTTCATGCAGGGCAAGCTGCCGGTGCTG
CCGGGTGCACTGCCGACGCTGCGCGACTGGTCGGACCACATGACCACTGCGTTCCCGGAA
GTGCGCCTGAAGAAGTACCTGGAAATGCGCGGCGCCGATGGTGGTCCGTGGAGCCGCCTG
TGTGCGCTGCCGGCGTTCTGGGTCGGGCTGCTGTACGACGACACCGCACTGGATGCCGCC
TGGGACCTGGTGCGTGACTTCACCCTGGCCGAGCGTCATGCACTGCGCGACGGTGTGCCG
AAGCATGCGATGAGCCTGCCGTTCCGCAATGGCACGGTGCGCGACCTGGCCCGCGAAGCC
GTGAAGATTTCCGTCGAAGGCCTCAAGCGCCGCGCGGCGCGCAATGCCGACGGCCAGGAC
GAGAGCAAGTTCCTGGACGTGCTGCAGGAGATCGTCGAATCCGGGCTGACCCCGGCCGAG
CGCAAGCTGGCGCTGTTCCATGGCCGCTGGCACGGCGACGTCGATCCGGTGTTCCGCGAA
TTCGCGTACTGAGTGGATTGCGGTAGTGGGGGGGGGCGGGCGGGCGCCCCCCGCGGGGGG
CCGCCCGCCGCGCCGCCCCCCCCCACCAAAAACCCCCCCCACGACCCACGCAGGC
>contig00028 len=54965 cov=31.9 corr=0 origname=NODE_28_length_54965_cov_31.928556_pilon sw=shovill-spades/1.0.4 date=20220914
CTTGCAGCCCTGCACCCGCTGCAATCAACGTCAACGTCAAAAGCTGGTTATCCGTGGGGT
GGCGGGGGGGGGGGGGGGGTGGGGGGGGGGGGGAATCCAAGACAGTTAAAATAGGAGGCC
GCCACCACACGCCCCACCCCCCCCCACCCCGCCCCCCCCCCCCCCCCCCCCCCCCCCACC
CCGCCTTCGACAGATTCCCGCGGTCTGTCGGAACGGTGTTCTGCTCTGGTAGGTGTCGAC
CTTGGTCGACACGAATGCCTGAAGAACCGCGTTTTGCTTTTGATTTTTCTTTTGATCTCC
CCGCGGTGCCCAGGAAACCGTATGAGGCCGGGCGGGTGGGCGTGGCGGGGGTATCCGCGC
CATGGATGGCGCGGCTAAGCCTCCAGGGACGGATTCACGGCGTCCCCCGCCATGCCCACC
CGCCCGGACTACTCAGGCGATCCATGAGCATGGCCACCGCGGAGGGGGCGGCGCCCGATG
GCCGGTCTTTCACCCGAACCGTGGCATGCTCGGTGCCCAGTCCACCCGGAACCTCCGCCA
TGCGCCTGTTCACCCGTGTCCTGCCCCTGATGCTGCTGGCCTCCCTGCTGTCCGGCTGCG
GCTACAACGCCATCCAGCAGAAGGATGAAGCGGTCAAGGCCAGCTGGTCCGAAGTGCTCA
ACCAGTACAAGCGCCGCGCCGATCTGGTGCCCAATCTGGTGCAGACCGTGAAGGGCTTTG
CCAGCCAGGAAGAGCGCGTGCTGACCGAAGTCACCAACGCCCGCTCGCGTGTTGGCCAGA
TCAACGTCAACGCCGACGACGAAGCCTCGCTCAAGCAGTTCCAGCAGGCCCAGGGTGAAC
TCGGCAGCGCACTGTCGCGGCTGCTGGTGGTCACCGAGAACTACCCGGTGCTGAAGTCGG
ACCAGAACTTCCGCGACCTGCAGGCCCAGCTGGAAGGCACTGAAAACCGCATCACCGTCG
CCCGCGGTCGCTACATCCAGCAGGTGCAGGACTACAACACCTACATCCGCTCGTTCCCGC
AGGTGATCACCGCCAAGATCTTCGGTTACAAGACCAAGCCGAACTTCACCGTGGAAAACG
AAGCGCAGATCTCCAACGCGCCGGCGGTCGATTTCGGCAGCGCGCCGCAGCAGCAGCCGG
CACCGCAGCCGGGCCACTGACCCATGCGCCTGGCCACTGCGCTCCTGGCCCTGCTGCTAT
GGCTGCCGCTGGCATCGCACGCCCAGCAGCTGGCGCCGATTCCGGCGCTGGATTCGCCGG
TGGTCGACACCACCGGCACGCTGGATGCCGCGCAGAAGCAGGCGCTGGTACAGCAGGCGC
TGGACCTTCAGCAGCGCAAGGGCAGCCAGCTGCAGGTGCTGGTGGTGCCCACCACCCAGC
CGGAGGACATCGCGCAGTACACCACGCGGGTCTTCGATCAATGGCAGATCGGCCGCAAGG
GCGTGGACGACGGGGTGCTGCTGGTGGTGGCCAAGGACGACCGGCGCGTGCGCATTGAAC
CCGGTTATGGTCTGGAGGGAGCGATTCCCGATGCCATCGCCAACCGGGTCATCCAGGAGT
ACCTGGTGCCGCGCTTCCGCAACGGCGACTACGCCGGTGGCATCACCGACGCCACGGCGG
TGCTGGTCAAGCTGATCGACGGGGAAGCGCTGCCGGCACCGGTCAGCGGCCATCGCGGGC
GTGAGCCCAGCGGTGATGGCGATACCTGGTTTCTGGCGCTGTTCATCGGTGTGTTCGCCG
GCAGCATCCTGCGCGGGATCTTCTCGCGCGTGCCGCGTCCGCTGCGTGGCCTGCTCGGCG
GTGCCGGTGCGGCGCTGGCGGCATTCCTGTTCACCTCCACGCTGCTCGCCAGTGGCCTGG
CTGGCGTCGTGGGCCTGATTGTTGCCATGCTCTCCGGTCACCCGGGCCGCTTTGCCGGTG
GCGGTGGCTGGGGCGGTGGCAGCTGGGGCGGCGGAGGCGGCTTCGGCGGGGGCGGTGGAT
TCGGCGGCGGCGGCGGTTGGGGCGGCGGCGGTGGCCGCTCCGGCGGTGGCGGTGCTTCGG
GGGGCTGGTGATGATCCAACGACTGTGTCGTCATGTATTTTCGCCGTCGGTACGGCGCGC
GTTCCCGCCGGCCACGCTGCAGGCGATCACCGAGGCCATCGCAGCCGGTGAGCAGCGCCA
CGGTGGCCAGGTGATGTTCGCGGTGGAAGCGGACCTGCCGCTGGCCGCGCTGTGGCACAA
GGTCACCCCGCGCCAGGCCGCCGAACATGCCTTCGCGCGCCTGCGCACCTGGGATACCGC
CAACAACAACGGTGTGCTGATCTACCTGCTGCTGGCCGACCACGCCATCGAGATCGTCGC
CGACCGTGGCCTGCAGGGCCGGGTCAGCCCGGCACAATGGCAGCGGGTCTGCACCCACCT
GCGCGAGGGCCTGCGTGGCTCCCATCCGGTGGAAGCGCTGCAGGATGCCATCGACGAGGT
CTCCAGCCTGATCGAAGGGCACTTTCCGGCCTCGACCCGGTCGAACGATGACGCGTTGCC
GAACTCGCCCCAGCTCCTTGGTTGAGCCGGGGCGGCACTGGCCCGAGAATAGGCGTTCAA
CCGCAAGGCACCTTCCATGATCTATTTCCACGACATCGACCCCATCGCCCTCTCGCTGGG
GCCGATCAAGGTGCATTGGTACGGCATCATGTACCTGCTGGGCTTCACCGCCGCCTGGCT
GCTGGGACGCAAGCGCATCGCCGCCGGCCGCCTGCCGGGCGTCGACGCCAATGGTTTCTC
CGACCTGCTGTTCTACGCCATGCTCGGCGTGGTGCTGGGCGGGCGTATCGGCTACATGCT
GTTCTACGCGCTGGGCGATTTCCTGCACAACCCGCTGCTGCTGTTCAAGGTGTGGGATGG
CGGCATGAGTTTCCACGGCGGCCTGCTGGGCGTGCTGGGCGCCTGCTGGTGGTGGTCGCG
CAAGCACAAGCTGCATTTCTTCGACACCATGGATTTCATGGCGCCGCTGGTGCCGCTGGG
CCTGGGCTTCGGGCGCATCGGCAACTTCATCGGTGCCGAGCTGTGGGGCAAGTACACCGA
CGGTACCTGGGGCGTGGTGTTCCCGTCCGGCCTGCCGGCACCGCTGAACCAGCTGGACCA
CGCGACCCTGCAGGCGCAGTTCGCCACCGGCGCGCTGAACCAGTTCGCGCGCCATCCGTC
GCAGATGTATGAAGCCTTCCTGGAAGGCCTGGTGATGTTCGTGGTGCTGTGGGCCGTGTC
GGCCAAGCCGCGCCACCGTTACCTGGTCGGCGGTCTGTTCGCGCTGATGTACGGACTGTT
CCGCTTCGCGGTGGAGTTCGTGCGCATGCCCGACAACGGCGTCTACGTGGCCTTCGACTG
GCTGACCCGTGGCCAGATCCTCAGCCTGCCGCTGATTGCCTTCGGCCTGGTGCTGCTGGT
GATGTCGCGCCGTGCGCCGGTACTGCAGCCGCAGCTGCCGGTGACTGCCGGGGGCAAGGC
ATGAAGGCTTACCTGGACCTGCTCTCGCATGTGCTCGAGCACGGCGCCGAGAAGAGCGAC
CGCACCGGCACCGGTACCCGCAGCGTGTTCGGCTGGCAGATGCGTTTCAACCTGGCCGAC
GGCTTCCCGCTGGTCACCACCAAGAAGCTGCACCTGCGCTCGATCATCCACGAGCTGCTG
TGGTTCCTGAAGGGCGACACCAACATCGGCTACCTGAAGGACAACCAGGTGCGGATCTGG
GACGAGTGGGCCGACGAGAACGGCGATCTCGGCCCGGTGTACGGCAAGCAGTGGCGCAGC
TGGGCCACCGCCGATGGCCGTGAGATCGATCAGATGCAGTGGCTGGTCGACGAGATCAAG
CGCAACCCCGATTCGCGGCGGCTGGTGGTCAGCGCCTGGAACGTGGGCGAGCTTTCGCAG
ATGGCGCTGATGCCGTGCCACAACCTGTTCCAGTTCTACGTGGTGGACGGCAAGCTCAGC
TGCCAGCTGTACCAGCGCAGCGGCGACATCTTCCTCGGCGTGCCGTTCAACATCGCCAGC
TACGCGCTGCTGACCCACATGGTGGCGCAGGCCACCGGCCTGGGCGTGGGCGATTTCGTG
CATACGCTGGGCGACGCGCACCTGTATTCGAACCACTTCGAGCAGGCGCGCGAGCAGCTG
TCGCGTGAACCGCGCGCGCTGCCCCAGCTGTGGTTGAACCCGGAGGTGACCGACCTGTTC
GGCTTCCAGTTCGACGACATCCGCATCGACGGTTACGACCCGCATCCGGCGATCAAGGCG
CCGGTGGCGGTATGAGCGCCCTGAAGCTGTCGATGATCGTGGCGCTGGACCGCAACCGTG
GCATCGGCCAGGGCAATGCCATGCCCTGGCACCTGCCGGATGACTTCAAGCACTTCAAGG
CGCTCACCCTGGGCAAGCCGATCCTGATGGGGCGCAAGACGGCCGAGTCGATCGGCCGCG
TGCTGCCGGGGCGGACCAACCTGGTGCTGACCCGCAGCGGCCAGGTGCCGTTCGAGGGCA
TGCGTGCGGTGGCGTCGCTGGACGAGGCGAAGGCGATTGCCGAAGGCGAGGGCGCCAGCG
AGCTGTGCATCATCGGCGGCGGCGAGATCTTCCACCAGTTACTGGACCAGGCCAGTGACC
TGTACCTGACCTGGGTGGATGCCGAAATCCCCGCCGATACCCATTTCCCCGAAGTCGACA
TGCAGGACTGGCGGGAAGTGAGCAGCGAGCCGCACCCGGCCGACGAACGCCATGCCTACG
CGTTCCGCTTCGCGCACTACGTGCGCCGCTGATCGCGCAAGTACCAACGAAAACACCGAC
GGGGATGTCGACGGGGTAGAGCCGACTGTTGGTCGACTGCTCTCGGCGGTCACCCGAAAA
ACCCACGCTGCGCGCGATAGTCGACTGACAGTCGACTCTACCTGGGCTGTCGCTGCGGCA
TCCGGTAATGCCCGATGATGGCGTGCTGGAACAACAGGTTCTCTTCGCGCGTGCCGCGCG
CGATGTTGTGCAGCACCAGCGGCGTGCCATTGGCCAGCCGCCGGTCGGAGACGATGCCCA
CGTGCAGCAGGCCGTTGCCGTTGAGCTTCCAGGCGACGATGTCGCCGGCCGCATAGTCGG
TGGCGGCGGCCGTGATCGGTTGCTGCCAGCCCTGCCGTTCGAACCAGCGCATCAGGTTCG
GCACACGGCGATGATCGATGTTGCGGTCCGGCCGTGACAGGCCCCAGATCGCGGGATAGG
CACTGAAATTGCCGCGCATGTCTTCATGCACGCGCGCCTGCAGGTCCAGGCCCTGGCTGC
GCAGGGCACGCACCACCACGTCGGTGCACACGCCGCGATCAACCGGAACGTCGCCGCCGG
GATAGGCCAGCACCTGATGCGTAGGGTCGTAGCGGGTGGTGACGCCGACCTGTGCGCGCG
CCGCTGCCACCAGCGGCGGCGAAGGCGCCTGCGGTTGCGATGGCGTGAGGCCGGCGTTTC
CGCCGTCGGCGGGGGCCGGGGCCGAAGAGGGCTGGCAGCCGCTGGCCAGGGCCACCGTCA
GCAGCAGCACCGTCCATGGTGCCCCACCGCGCCGCGTCATGCCTGCGGCGGGGGACTGTT
GCTGCCGGGGCCCGCAGAGCCACCACCCGCGCCGCCGCCACGGCGACGACGACGGCGTGG
GCCGCGGTTGCCCGGGTTGGCGGCCGGGGTGTTGCCGCCGCCCTGTTCCTTGCCCTGCGC
CGATGCCGCCGGGCGCTCGTGCGCCGGTCGCGCTGGCGGGCGTGCGTTGGGCACGGGTGC
GGGGACATCGCGGCCCGGCACCTGCACCACGCGCAGTTCGTCGGTATCGAGCTGGATCGC
GGTCAGCTTGCCGCCCCAGACTGCGCCGGTGTCGATGGCATGCACGCCCTGGGTGATGGT
CAGGCCCAGCGCCGACCAGTGGCCGCAGACGATCTTCAGGTCGCGCTCGACCCGGCCCGG
CACTTCGAACCAGGGGTACAGTCCCTGTTCCTGCGTGCCCGGCGTGCCCTTGTCCTCGAT
GCCGATGCGCCCGCGCGGAGTGCAGTAGCGCATGCGGGTGAGCACATTGATGATCGCGCG
TGAACGGTCGTAGCCGGACAGGTTCGGTGCCCAGCTCGGCTTGTCGCCGTACATGTTGCG
GAACAGCTTGCGGTAGCCGGCACCGTGCAGTTGCGCCTCGACCTCGGCGGCATGCTTTTC
GGCCATCTGCGTGGTCCACTTCGGCGCCAGGCCGGCGTGCACCATCATCCAGCCCAGCTC
GCGGTCCACGTGCACCAGCTTCTGCAGGCGCAGCCAGTCCAGTAGTTCGTCGCGGTCCTC
GGCCTGCACGATGCGCAGCAGGTCCGGGTTGACCTTGCGCTGTTCCTCTTCGGTGCGTGC
ACCGACGGCCAGCAGCGAAAGGTCATGGTTGCCCAGCACCACCACGCTGTGCTCGCGCAG
CGAATGCACCAGCCGCAGCGTTTCCAGCGACTGGCCACCGCGGTTGACCAGGTCGCCGCA
GAACCACAGGGTGTCCTGCGCCGGGTCGAAGCGGATCTTCTCCAGCAGCCGCTGGGTGAC
GTCATAGCAGCCCTGCAGGTCGCCGATCGCCCACACACTCATCGTCCGGCCTCCGTGTCA
GTGCAGGGTACGCGGGATGGCCAGCACGAAAGGTGCGACCGGCGCGGCAAATTCGGTGCC
GTCGTCGGCGACCATGTCGTAGTGGCCCTGCATGGTCCCGTGATCGGTCCCCAGCATGAC
ACCGGACGTGTAATGGAAGTCTTCACCGGGACGCAGGCGTGGCTGCTCGCCGATCACCCC
GTCGCCATCGACATGCTCGACGCGGCCGTTGGCATCGGTGATGCGCCAGTGGCGTGCGAC
CAGGCGCGCGGCAACACGCCCCTGGTTGTGGATGCGGATCGTGTAGGCGAACGCATAGCG
TCCGTCTTCCGGCGCGGATTGATCGTCGAGGAAGCGCGGTGCGACTTCGACGGAGATGGC
GTAAACGTCAGCGTCTTCCATACCGGCAGTGTAATCAGGAGGCATTGGCCAAAGCGATGA
ATTCGGCCACGTCCAGCTGTTCGGCGCGGGCATCGGGACGCACGCCGGCGGCAACGAACT
GTTCGGCGGACACCACGTTGTTCAGAGCGTTGCGCAGGGTCTTGCGGCGCTGCCCGAAGG
CGGCCTTGACCACCTCGGCGAAACGCTTGTGGTCGTTGATGTTGATCGTGGCCGGGTCAC
GCGGCACCAGCCGCACCACGGCCGAATCGACCTTCGGCGGCGGCCGGAACGCGCCCGGCG
GCACCACGAACAGCGAGGTCACCTGGCAGTAGGCCTGCAGCATCACGCTGAGCCGGCCGT
ACACCTTGCTGCCGGGGCCGGCGGCCATGCGGTCGACCACTTCCTTCTGCAGCATGAAAT
GCATGTCGCGGATCACCGCGGCATGTTCCAGTGCATGGAACAGGATCGGCGAGGAGATGT
TGTAGGGCAGGTTGCCGACCAGGCGGATCGGCTGGCCGGCGGCCAGCTCGGTGAAGTCCA
CGCGCAGCACGTCGCGGTGGACGATGGTCAGCTCGCCCAGCGGCTCGGCGGCGGCGGTCA
GCGGCGCGATCAGGTCACGGTCGAACTCGATCACCGTCAGTTTCGGATGCACGCGCAGCA
GCGGCAGCGTGATCGCGCCCTGGCCGGGACCGATCTCGACCAGGCGGTCACCGTCTTTCG
GGTTGACCGCCATCACGATCTTGTCGATGTAGTGGCGGTCGGCCAGGAAATGCTGGCCAA
GCTGCTTCTTGGCCGGGGCGGTGAACACCGGGCCGGAGAGGGAATGCGGGGAATTCATGC
GCTCAGTGTACGTTGCCGCGCAAGCTGCGCACACAACGTCGTTGCCGCCTGCAGGCTGGA
AGGATCGGCAACGCCACGGCCGGCAAGGTCCAGCGCGGTGCCGTGGTCCACTGCAACGCG
TGGGTAGGGCAGGCCCAGGGTCAGGTTCACCGCCTGCTCGAAGCCCGAGTACTTCAGCAC
CGGCAGGCCCTGGTCGTGGTACATCGCCAGCACGGTGTCGAAGCCGGCCAGCTTGGCCGG
CAGGAAGGCGGTATCGGCTGGCAGCGGCCCGATCAGGTCCATGCCCTCCGCGCGCAGGCG
CTGCAGCAGCGGGATGACCAGGTCCAGTTCCTCGCGGCCCAGATGGCCGTCTTCGCCGGA
GTGCGGGTTCAGGCCGAGCACGGCGATGCGTGGCGCGGGCAGGCCGAACTCGCGGCGCAG
CGCGGCGTGCACGGTGCGAAGGGTGTGTTCCAGGCTGGGCGTGGTGATCGCGTCGGCCAC
CTCGCGCAGTGGCAGGTGGGTGGTGGCCAGGGCCACGCGCACGATGTGGTTGGCCAGCAT
CATCACCACCTTCACCCCAGCCTGGTCGGCCAGCAGTTCGGTGGTGCCGCTGTAGGCGAT
GCCGCCTTCGTTGATTACGGCCTTGTGCACCGGGCCGGTCACCACGCCGTGCAGTTCGCC
TGACAGGCAGGCCTGGCCGGCACCGAGCAGGGCGCCGATGACCGCGCCGGCATTGGCCGG
ATCGGCCTGGCCGAAACGGCTCGGGGTGGCATTGGCCACCACGCGCAGGCGCAGGTCGCC
GGGGACGCGCGCTTCGGCACCCTCGGGCAACAGTTGCAGCGGCAGGTTCAGCGCGGCCGC
GGCCGCGCGCAGGGTGTCCGGGTCGGCGAAGGCCAGCAGCCGGCAATCTTCACGCGGCTG
CTGGACGAGGCGGACGCACAGCTCCGGGCCGATCCCGGCGGGCTCGCCCGGTACCAGAGC
GAGCTCGGGGCGCATCGATCAGGACTGCGGCGGCGTGGCGGTGTTTTCCGCGCGGTCGCC
ACTGCGGAAGCTGACGTAGGCTTCGCCGCGCAGTTCCTGCAGGAAGCGGTTGTACTCGTC
TTCCAGCTTGCGGCGGCCAATGGTCTCGCGGACCTGGGCACGCTGGTTGTCGTTGGTCAC
GTCGGTCTGGCGAGTGGCCACGCGCTGCAGGATGTGCCAACCGGCATCGGTGCGGAACGG
CTGGCTGACGCCGCCGTCCTGGATGGCGGCCACCTGCTGGCCAAAGGCCGGACCGAACGC
ATCGGCCGGGAACCAGCCCAGATCGCCGCCCTGGCCCTTGCTGTTGTTGTCCTCGGAGGA
CTCCTTGGCCACGGTTTCGAAGTCCGCGCCACCGGCAATGCGGGCACGCAGGGTATCGAT
CTTGGCTTTGGCGGCCGCGTCGGTCTGATGATCGTCCACGCGCACCAGGATGTGGCGACC
GTGGTACTCGGTGACGGTGCTGGCGCCAGCGGTGGCGCTGGCATCACGCACTTCCACCAG
CTTCAACAGCTGGAAGCCGCTGGGGCCACGGATCGGGCCGACCACTTCGCCGGGCTTCAT
CTTTTCCATCATCTGCGCGAAGGCCTGCGGGATTTCATCCAGGCTGCGCCAGCCCAGGTC
GCCGCCTTCCAGCGCATTGGGGCTGTCGGAATAGCGCACGGCCGCCGCGTTGAAGTCCAG
CTCGCCCTTGTCCAGCAGGGCCTTGACGCCATCGGCCTTCTTCTGGCCGGTGGCGATCTG
GTCGGCGTTGGCGCCGTCCGGCAACGCGACCAGGATGTGCGCCAGGTGATACTGGTTGCC
TACCGTGGCCTGCTGCTTCAGCGCGGCATCGACTTCACCCTCGCTGACGCTGATGCGGCT
CTGCGCGAAGCTCTGGCGCAGGCGCTGCACGGTGATCTCATCACGCACCGATGCGCGGAA
ATCGTTGAAATCGATGCCGTCGTGGGCCAGGCGCTGGCGCAGGGCGTCCAGGTTCGAACC
GTTCTGCTGGGCGATGGAGTTCATCGCCTGGTTCAGCTCCTGGTCGCTGACACGGATGCC
GCTGCCCTGGGCGCGGGCCACCTGCAGCTTGACCAGCACCAGGCGCTCGAGCACCTGGCG
GCTGAGCACGTCTTCCGGCGGCAGCTGGTTCTCCCGTCCGGCGTACTGCGCCTTGATGTT
GGCGATCGCACGCTGGAGCTCGCTCTGCAGGATCACGTCCTCATCGACGACGGCGGCGAT
GCGGTCGAGCGGCTGCGCCTCCTGGGCAAGCACCTGCAGGGGGGCGGACACGCTGGACAC
CGCCAGCAGCGAGGCGAGTAGAACGGGGAAGCGCTTGGTCATGGGATCAGGTTCGGATCG
TAGTCATCGCGGGTCGCCCCGGTGTTGCTGGGCGGCACGAGATAGAGGTCGTCGCGGTTG
TAGCCGAGGATAGCACGGCGCAGAGTGCGGTCCGTGTCCTGGCCGATGGAGCTCAGGCCC
TTCAGGACGAACTCCACCTGGATGGAGTTGTTCATCTCGCCTTCGCGATTGCGGACATAG
CGGCGGCCGACCACACGCACGGCCAAGCAGCAGCTGTCCCACTGGACACCGCCGATGATT
TCCAGCGGCTCCTTGTCCTGCAGCGAGTAGTAATAGCGGCCGACCAGGCTCCAACGCGCA
TTCAGCGGGTACAGGAACGACAGGTCGGCCTGCTCCAGCGGGGTGCGGTCATGCTTGTTG
GCACCGGGCAGAGCACCGGCATTGATGCGGTAGCGGTAGCTCAGGTTGACCACGCCGTCG
TTGGGCATCAGGTAACGGGCACGGACGCTGGCCAGATCCTCGCGCTTGTACTTCGGGTCC
CACTGGTAGGTGGCGCCCAGGGTCCAGCGGTCGTTGATCATGTAGTTGCCGTCGGCGATC
CAGGCCGACTTGCCCTTTTCCACCGGGGCGCCGCCGGGGGTGGTGGTCACCCGCGACTCA
TCGAAGTACTGGATCTGGCCGATCGAGGCCGAGAAACGTTCCTTGCCGGTGGTCTGGTCG
ATGAACCGGGTGCTCACCGCCAGGGTCAGCTGGTTGGCGTCGTTCTGGCGGTCGGCGCCG
GTGTAGCGCGAGTCGCGGAACAGCTGGCCCCAGCTGAAGGTGAAGTCACGGGTGTCGAAG
ATCGGCAGCTCGTCCTGGTTGCGGTACGGCGTGCGCAGGTAGAACAGGCGCGGTTCCAGG
GTCTGCAGGAACGACTTGCCGCGGATGCTGGTTTCGCGATCGAAGAACAGGCCGGCGTCG
ATGCTGCCGATCGGCAGGCTGCGGCTGGGCGAGGTATTGCCGCGCAGCTGCTCGGGCGTG
GCCGTGTTCGGGTCGATGCCCTGCGAACTCAGGATCTGGGCCTGGATGCCTCTCACACCA
TCCACCAGGCCTCGGTCCAGCTGATAGGCGGTGTAACGGTAGGCCAGGGTCGGGGTCACA
TACCAGGCCGCGCCGCTGATCGGGAATGACACATACGGCTTCACGTCCAATCGCGAACCG
CCGCTGACACCGACGCCGTCGGTCCACTGCACTCCGTTGCGGGTGTACTGCAGATCCTTA
CCGGTGCCGACGGCGTTCTTGAAGTTGATGTCGTCGTGGGTGAAGCGCACCGCTTCGGCG
TAGATGCCGGCTTCCAGCCAGGGCCGGACCGGCTTGTCCCAGTTGAAGTACAGGCGTGGC
TGGCGGTTGTAGGGCAGGGCGCGCTCGTCGAGCGTGTAGTCGGTCAGCTGCCAGCGGTCG
GCCATGATGCCGGCCGTCCAGTTCGTGCCGGTGCCATACAGGCCCACCGTGCTCTGCAGG
TTGGAGGCGGTCACCCCCACCAGGCGGTTGGCGAAATCCTCGACATAGCGCTCGTCGCTG
ACCCAGGCCAGGTTGGCGCGGGCCTGCCAGTGGCTGTCCACGTTGTGGTAGCCGGTGAAC
ATCACCCGGCCGCGGTCACGGTCACGCAGGCGGTCGTTGGGCATGAACGAGGTCAACACC
TCGCCGCGGCCGCCGTTGTAGAGGTAGCGGAACTCGTTGTCGAGCAGCAGGCCGCGCCGG
CTCATGTAGCGCGGGGTCAGCGTGTCGTCGTAGTTCGGCGCCAGGTTGAAGTAGATCGGC
TGGGCGTAGTCGAAGCCGTTGCGCCCGGACATGCCCAGCTGCGGGAACAGCAGGCCGGTC
TTGCGGCGGTCATCGATCGGGAACTTGAAGTACGGCGCCCACAGCACCGGCACCTTGCCG
ATGCGCAGCACGGCGTTGCGCGCGGTGCCGAAGCCCTCGTCGTTGTCCACTTCGATCTGC
GGCGCAGACAGCTTCCACACCGGCTGCGAGGGGTCGCAGGTGGTGTAGGTGGAGCGGTGC
ATCTGGCCGACCGCACCCTGCAGGTCGACCGACTCGGCATCACCGTTGCCCCGGCGCGAC
ACCAGCTGGTACTTGATGTCGGAGATCTTGTGGGTATCGCTTTCCTGGTTGCCTTCGGCA
CGCTTGGCGACCATCCGGATCGACCCGTCCTGGTAGCGGACATTGCCGTCGGCGATGTAG
TTGCCGGTCTCGGTGTCGAAGCTGAGCTTGTCGGTACCGACGAACTGGTCACCCCGGCGC
AGCGCCACGTTGCCCTCGTACTGCGGCACGGTGGTGGTGCCCAGCAGCTGGTCACCCTCG
ATGTCGGTCGGCTGCTGCTCGCGGGCGGCCGCGGCGGCAGCCTTGTCCTGGGCCGGAACC
GGGGTGGGGGCGTCAGTGAACGCGGGAATGACGTCGGTGGCCGGGCACAGGCCCCAGTTG
AGCGGCTTTTCATCGGCCATCGCCGGCAGGCTGATGGCGATGCTCAGAGGCAGGGGAAGC
AGGCGGAGGGCTCGGCGCACGCGGTTCGGATTCGGGCGAAAACGGACGGTAGCTTGCCCC
ATCCCTTGCATAGGGGCAATGAAGGACGCCGGAGCCTGCCGGTTCGGGTTCATCCGGCGG
AGGTGCCCACGGACGGCGTGAGCAGGGTCTGGACATGGGCCACGCTGCACTCGGCCAGGG
CCTGCAGGTCGTAGCCACCCTCCAGCATCGAGACCACCCGGCCGGCCGCGTGACGGCGTG
CCAGCGCGTGCAGTTCACCGGTGATCCAGGCGAAATCGTCGGTCTCCAGCATCAGGTCCG
CCTGCGGATCACGCAGGTGGGCGTCGAAGCCGGCCGAGATCAGCAGCAGCTGCGGGCGGA
AGTCGTCGATGGCCGGCAGCATCTCGTCGGCCCAGACATTGCGGAAGCGGAAGCCACCGC
TGCCCGGCGGCAGCAGGATGTTCATCAGGTTGCCGGCACCGCGGTCACGGCGCAGGCCGG
AATTGGGGAACAGCCCGGCCTGGTGGGTGCTGTAGTACGAGACCCGGGCGTCGTGCTGGA
AGATGTCCTGGGTGCCGTTGCCGTGGTGGACGTCGAAGTCGACCACCGCGATCCGTTCCA
GGCCGTGGCGGTCGCGGGCATAGGCGGCGGCGATGGCGATGTTGTTGAGCAGGCAGAAGC
CCATCGCCGTGCTGCTGGTGGCGTGGTGGCCCGGCGGGCGTACCGCGCAGAAGGCCAGCG
GGTCGTCGCCCAGCATCACCGCATCGACCGCGGCCACGCCGGCACCGGCGGCGTGCACGG
CAGCGCTGGCCGAGCCGGGTGAGGTCCAGGTGTCCATGTCCAGCTGGCGCAGCGGTGCGG
TCTGCGGTTGCAGCACGAAGTCGAGCAGGGCGCTGTCGTGGACCCGGGTCAGTTCACCGA
ACTTGGCCGGTGGCGCTTCGCGCCACTCCAGCTGGCCGGGGAACGCGGTGTGCAGCGCGT
CCAGCACATGCTGCAGGCGTTGCGGGCACTCCGGGTGGCCGGGGCCGGGGTCGTGCAGCA
GGCAGGACGGATGGGTGTAGACCAGCATCGTGCAGGCTCAGCGCTGGCGCTGCTGTGGTT
GCCACAGCGCTTCGCCCTGGCCGTCGGCACGTGCCAGCACCCGGGCCAGCACGAACAACA
GGTCCGACAACCTGTTCAGGTACTGCAACGCCTCGCTGCGCACGGCCTCGTGGCGGGCCA
GGGTGACCGTTTCGCGCTCGGCGCGGCGGACGATGGTGCGGGCCAGATGGCAGCGCGCGG
CGGCTTCGCCGCCGGCCGGCAGGATGAATTCCTTCAGCATCGGCAGGTCGGCGTTGTAAT
GGTCCAGCTGCTGTTCCAGGGCCGAGACATCGGCGGCGTGGATCGCGGCGTGGCCGGGGA
TGCACAGTTCGGCGCCCAGGTCGAACAACTGGTGCTGCAGATGCACCACCAGCACGCGCA
CATCCTCGGGCAGGGGCACGGCCAGCAGCAGGCCGAGCGCGGCATTGGCCTCGTCGACGG
TGCCGTAGGACGCCACCCGGGCGTCATCCTTGGGCACGCGCTGGCCGTCACCGAGGCCGG
TACTGCCGTCGTCGCCGGTGCGGGTGTAGATGCGCGAGAGGCGATGACCCATGTCGCGGC
TCAGTGGCGGATGTCGCGGCGGGCCTGCTGGAGCTTCAACACCTGCTCCACGGCCAGCTG
CAGGGCGGCGGCCAGCGCCACGTAGATCGCCGTGGTGCGCAGGTAGGGGCCGAACCACTG
CGCGTAGTTCTGTGCCCAGCCGGCCAGGGTCGGCTCGGCCACGTTGCTGCTGGTCCAGTA
GAAGCCGCCCTGCGCCAGCAGGTGGCAGACCGCCACTGAGGCGACCAGCAGCAGCGCGCC
CCTGGCCAGTACCGGCCAGCGCGCGCTCTGGTAGTTGCGGCCCAGCAGCATGCCGCCGGC
CCACAGCGAGAAATAGGCCGGCAGCAGCAGCCAGTAGCCCGGCGACACGCAGTAGTGCTG
CCAGAAGTCCAGGCCGCTGCTGCGGATCACGATCCAGTCCACCAGCACCGCGAACACCAT
CAGCAGCGGGAACGCCCAGCGCGTCCAGCGGGCCAGGTAGAAGCCACCGATGAAGAACAC
CGCCCATGAGGCATCGGGGATCGCCGCGAAGTGATTGACACGGGTCGCTGCCAGCACCAG
AACGAGCACGGACAGGACGAAGGCGCGGTTGGCAGTGTCGGACATGGTGGCGGGCCCGGA
GCGGATTCAGGTTTCATTCTAGCCCGCCGCGCGGGTTGGCGCAGGACCGGCCGTTCGGCG
TACAGACGGGGCGAGCGCGTATCATGAACGCATGAGTGAACGACATGACGTGCTGATTGT
CGGTGGTGGCCTGGTCGGCGCCAGCCTGGCCATTGCCCTGGACCGCCTCGGCCGCGACGT
GGGCCTGCTCGAGGCCAGCCCGGCCGGCGAGCTGCCGGCGGTGTTCGACCAGCGCAATCT
CAGTTTCGCCGCTGCCACCGTCAATGCGCTGACCGCGCTGGGGGTGATGCAGAAGCTGGC
GATGGCACCGGGCCCGATCCGGCGCATCCACGTCAGCCGTGCCGGCGATTTCGGCCGCGT
GCAGCTGGAAGCGGCCGATTACGACCGGCCTTGGTTCGGCCAGGTGGTGGTCGCCCGCGA
CTTCGGCCAGGCGCTGGAAGCGCGGCTTCAGGAGCTGCCGCGGCTGCGCCGTTACCGGCC
GATGCGGTTCCTGGGCCTGGGTGAAGTGGTCGACGGCTACCGCCACGTGCGGGTCGCCGA
TGAGGCCGGCGAGCGCGTATTGCTGGCACGGCTGGTGGTGGGTGCCGACGGTACGACCAG
TGGCGTGCGTGGTGCTCTGGGCATCGAGGTCTACCGCCATGATTTCCAGCAGACCCTGTT
CGTGGCCCGTGTACGCAGCCAGCGCGCGCCGGATGGCACCGCGTGGGAGCGTTTCACCGA
TACCGGCCCGACGGCCCTGCTGCCGCGCGGCGATCGTCACTTCGGCACCGTGCATGGTGT
TGCGCGCGACCAGGCCGATGCGGTGATGGCGCTGGACGATGCCGCCTGGCTGCAACGCCT
GCAGAACGCGATCGGCTGGCGTGCCGGCCGCCTGCTCGAGTCCGGCCCGCGCAGCGCCTA
CCCGCTCATTCAGGTGCTGGCGCGTGCGCTGGGCGGTGAGCGCACGGTGCTGCTGGGCAA
TGCCGCGCAGACCATTCATCCGCTGGGTGCACAGGGCTTCAACCTGGGCCTGCGCGATGC
GCTGACTTTGGCCGAGCTGCTGGAGGATGCGCATGAAGATGCCGGCAGTGATGCACTGCT
GCAGGCCTATGTCGCGCGCCGCGAGGAAGATCGCCGGCAGACGGTGGCGTTCTCCGGCGG
CCTGGCGCGCCTGACCAGCAACCCGGCGCCGCTGATGCGGCCGCTGCGCAGCCTCGGCCT
GGTGGCCGCGCAACGCGCATCGGTGCAGTCGATGCTGGTCGGTGGCGCGATGGGCTTCCG
CGGCGAAGTGCCGCGCCTGTGCCGCGGAGAAGCCGCATGAGCCGGCGCATGCGGCTTGAT
GTGGCCATCGTCGGTGGCGGCGTGGTCGGTGCCGCGTGCGCGCTGGCGCTGGCCGATGCC
GGCCTGTCGGTTGCGCTGGTGGAAGGTCGTGAGCCCGCGCCGTGGCAGGCCGCACAGCCT
GACCTCCGCGTGTTCGCCTTCGCTGCTGACAACGTACAACTGTTGAACCGCCTGGGCGTG
TGGCCGGCGATCGCCCAGGCCCGCGCCTGGCCCTACCGGCGCATGCAGGTGTGGGACGCG
GCCGGTGGCGAAGATCTGCTGTTCGATGCCGATCGCTTCGGCCGTCGTGAACTGGGCTAC
ATCGTCGAGAACGGCCTGCTGCAGGATCGGCTGTGGGCGGCGTTGCCGGCGGCGGGCGTG
CAGCTGCACTGCCCGGCGCGGGTGGAAGCGCTGGAGCAGGACGACGACGGCGTGCGCCTG
CGCCTGGATGACTGTCGTCGCCTGGAGGCGGCGTTGGCGGTGGCCGCCGACGGCGCCGAA
TCGACCCTGCGCCAACTGGCCGGGATCGAGGTTGAAAAGCATGACTACCACCAGCGTGGC
GTGGTGGCCTACGTGGACAGCGATCTTCCCAACCAGGCCACCGCCTGGCAGCGTTTCCTG
CCGAGCGGGCCGCTGGCGCTGCTGCCGGTGGCCGAGCGCCGCAGCTCGATCGTTTGGACC
CTGCCCGAGGACGAGGCGGCGCGCGTGCTGGCGCTGGACGAAGACAGCTTCAACCGCGAA
CTGACCCGCGCCTTCGCGGCGCGGCTGGGTGATCTGCGGCTGGCATCACCGCGCGCAGCC
TTCCCGCTGCGCCGCCAGCTGGCACGTCACTACGTGGCCGGCCGCGTGCTGGCATTGGGT
GATGCCGCGCACGTGGTGCATCCGCTGGCCGGGCAGGGCGTGAACCTGGGCCTGCGCGAT
GTGGCCGCCCTGCAGCAGTGGCTGGCGCCGTCGGCCGAGCGCCGTGGCCAGCCGCGGCTG
TCGCCGCAGCGCCTGCAGCGCTGGGCACGCGAACGGCGCAGCGACAACCACATCGCCGCC
TACAGCTTCGATGCGATCAACCGCCTGTTCTCCAACGACGAAATGCACCTGACCCTGGCC
CGCGGCCGGGCGCTGGGCTGCGTCGGCAAATGGCCGCCGCTGGTGCAGGCATTCTGGAAG
CGCGCCGCCGGGGTGTAGCAGAATGCAAACCGCTCTGGTGGGTGCCCGACGTCAGTAGAT
CCACGCCATGCGTGGATGAAGATCGCGCTGGATCAAAAAGGGGACGGAGGGGATTAAGTC
GTTTGTGCCACGAACGACTTAATCCCCTCCGTCCCTTTTTCAGTCGACCAGCCAGCCGGC
CAGGTCGGCACGATCCAGCTTGCCGCGACGCTTCACGTCCAACGCATTGAACTCATCGGC
CAGCGCCGGATTCGCCTGCGCTTCCTCGCGGCTGATGAAACCATCGCCGTTCACATCCAG
CGCAGCGAAGTGGATGCGGTACTGGCCAACCACGCTGCTCGGTTCCAGCGAACGCACGGT
TACCTGCGCCTCGCCGGCCGGCTACGGAATCTCGACGCTGCCGCTGACCCGGCCCGCATC
TAGCGGTTGCTGGCGGATCGCGCCGCCGGTGGGGCCCAGCGGCTGGCTTTGTGCCGGAGT
GTGCGGCAATTGCTGGGCCACCGCTGGTGCGGCGGCCAGCAGGGTGATCAGCAGCGGAAT
CGTTCGATGTCGCATGGATGCTCCTCCCTCTGCAGCGCCGGGGTATGCCCGGCGGACGTG
ATGGCCTCAGCGCAGCGGCGATGCCAGTACCGTGATCTCCTCACGGTCGTGATAGAGCTG
CTTGGCACGCACCACCAGCGGCTTGCCGGCCTGGTCCTGGAACAAGTCCAGGCACAGCCG
GGTCTCGTCCCAGCGCTTCTTCATCGGCAGCTTCAGGTTGAAGATCGCGTGCCGGCACCA
GCCTTCGCGGAACCAGGTGGCCATGCGTTCGGCTACGCGGCGCGGCTGCTCGACCATGTC
GCAGACCATCCAGTCCAGCGGCTGTTCCGGATGCCAGTGGAAGCCATCGGCGCGCAGGTG
CTCGACCAGGCCGGTGTCCAGCACGTGCTGGCGCAGCGGGCCGTTGTCGATGCTCAACAC
GTGCATGTGCTGGCGGGTCAGCACCCAGGTCCAGCCGCCGGGGGCGGCGCCCAGGTCGGC
CGCACGCATGCCGGGCTTGGCCAGTGCTTCGCGTTCTTCCGGCGTCAGCAGGGTCAGCAG
TGCTTCGTCCAGCTTCAGCGCCGAACGCGAGGGTGCTTCGGGCAGCAGCTTCAGGCGCGG
GATGCCCAGTGCCCACGGCGCGCTGTCGGCCGGGTCGGCCACGCAGACGAAGGCGTGGGT
GCCGTCGACGAACACCACGTGCAGGCGCGGCAGGCGGTCGTTCGGCTTGTCGCTGAGCTT
GCCGGCCTTGCGCAGCGCCGGGCGCAGTGCATTGCCGAAGGCACGGGCCAGTCCGGACAG
CGGCTTGCCGGCGTCCGAATCGGGGTGCTCCACCCACAGGTCGCCGAAGCGCGGCGCATC
GGCCAGCACCTCCAGCATCGGGGTGATGCGGTCGGCCGGGTCCAGCTGCGGCAGCTCGGC
CAGCACCACCAGCTTCTGCCGCGCGAAGATCAGTTCGCGCCAGCGCAGGCGCGGCGCCAG
TGCCGCAGCCTCGTCGCACATGAACAGCACGTAGCCGTCATTGCGCTGGGTGCGCGCGTA
GCCGGCGAAACCGGCTTCGCCGGCGCGGAACTGCAACTCGCCGGCCAGCTCGGGCTCGAA
GCCCTGCCGGCACAGGCACAGCAGGCCGATGCCGGCCTCAGTAACGGGCGCCATCGCTTT
CCCCATAGGCGCGCAGCACGCTGCGTGCGGCGTCGCGGTTCAGGCCCTGCACCACTTCGA
TGCCGCGCTTGTTGAGTTCACCCACCCAGTCGGCCGGCAGCGGGCCTTCGTCGAACGGGG
TCAGTTCCTCGACGTCGGCCGAGTTGGCACCGATCAGCAAGCGGTCGATGCCGGCCCACA
CGGTGGCGCCGTAGCACTGGCAGCACGGCTGCGAGCTGGTGGCCAGGGTGACCGGCGACA
GCACTGCGTTCAGGCGCGGGGTCTGCAGGCGCTGCTGGGCCAGCATGTAGGCCATGTTCT
CGGCGTGCGCCAGCGAAGTCGCGTGCGGCATCACCCGGTTCACGCCAGCGGCGATGACCT
TGTCGTCCGGTCCGAACACCACCGCACCGAACGGACCGCCACTGGCGTGCTCGACGTTCA
GCCGCGACAGCTCGATCGCCAGCGCGACCTTGGCCTCATCGCCCGGATATCGACGATCCA
GGTCGATCTGGTCGTGGATCCAGGCGGGAAGGGTCAGGTGGACTTGCGCGTACAGCATCG
CGGGGGTGCCTCGTGTGGGATGGGAAAAAGTGCGGTTGCTTGGGGAACCGGCGCGCAGTG
TAGCCGCACGGGCCTGTACCGGGTGTGGGCGTGGGTCAGCCTGGCGAGCCGGTGCGGATC
ACCACGTACTGCTTGCGGAATTCCAGCCCGGCCTGCGGCCAGCTGGCCGCGTAGGCGCGC
AGCAGGGGCAGGGCGGCGGCGAAGTCGTGGCCGTTGACCCGGCAATCGGCCTCGCACAGG
CCGTCGGCATCGCGCGAGGCGAACAGGCGGATGGCGAGGAATTGGCGGGCTTTCAGCAGC
TCGTCGAAGGCATCCATGCTACGGGTGAACAGGCAGCAGGGGCAGGAGCCATGATCGTCT
TCGCTGCAGGTGGAGGCATCCACTTCCTGTGCACGGTAGTGCGCCAACGGCCCCAGCACT
ACAGTGCGTTCGTGTTCCTCGCCGTTGTCACCGGCCGGATAGGTCAGGCCCATCATCGGC
AGGCCCTGTGCGTCTTGGGCGCCGATCGCGGTCTGCAGGGTCACCAGGTCCACCCGGGCC
CAGGCCTGGAAGCCGGACAACAGCGATGCCTGCTCATCGGCACCATTTGCGTGCTGGTAC
TCGAACAGGCCATCGGCGAACAACCGCGGATGCTGGCTTTCGATGACGGTGGAGGTCTGC
CAACCACCGTTGTCTCGCGCGTGTGCGGCCATTGCATGCGGGGTCAGGCGCAGGCCGCTG
TCCAGCAGTAGCGCGTTGCCGTCGACGTGGCTGGCGATGCCCGCGTCCTGAAGGACCTGC
TGCAGCAGCGGGAGGAGAGCGGCGGAGGTCGTGGTCATGTCAGGCCTGTGGGGTGGATGG
GGTGGAACATCCAGGCAGGGCCTGGGCATCTAGCGGTCGAGCGCGTCGAGTTCGGCGCGA
TATCGCTGCGCGTCGGATTGCTGCTGCGGATCGTTGCCGTGGTCGCGCAGCCAGGTTTCC
AGCTCGCGGCGATAGTCCGCGCGGAAATCGGCATTACCCGGGCTGAAATGCAGCTTGCGT
GCCGCCACCTCCACCCGCTCGCGCGCGCTGGCCCGGGCCTGGGCGACGCCGTGCGGGGAT
TCATTGGTGAGGATGACGAAGTTGCGTGGGAAGCCCGGCGTGTACTTGACCACGAACGGC
TGGTCGCGCGCCGGGATACGGATGGCGTTTTCCAGCGGCCACAGCGAAGCGGTGTTGGTG
TGGAACACCACGTCCACGTCGCGGCCCTCGGCGGTACGCAGCACCCCTTCGTAGCGCCAG
ATGTACTGTTCGTTGAGCGTGGAGCTGGTTCGCTCGGCCTTGACGATCACCGCTTCACCA
CGCTCGCCCACCACGTTGAGGAAGGTGGCGTTGAGGAAGTGGCCGAGGAACATGTTGAGC
ATCGCCAGCGGGAACACCACGATGGCGTAGCCCGGAAAGCGCCGCCACCACGAGACCAGC
CCGGCCAGCACCATCGCTGCAAAGAACGTCAGCAGCGGATGCTGCGAGATGAACCAGAAC
AGGACGGAGAGGGCGGTGATCATTGTCGATGGCGTGCGGGCGCCGTGCTGGCGCCCGCGC
AGGTCCTCAGGCCGACCAGGTATCGCGCAGGGTCACGCTGCGGTTGAACACCGGCTTGGC
TTCGGTGTGGTCGCGGCGGTCGGCGACGAAGTAGCCGGTACGTTCGAACTGGAACGACTG
CTCCGGCGCGGCGCTGGCCGCGGCCGGCTCGACATAGCCGGTGACGGTGCGGCGCGATTC
CGGATTGAGGTAATCGCGGTAGGTCTTGCCTTCCGATTCATCATCCGGGTTCGGCACCGA
GAACAGGCGGTCGTACAGGCGGATCTCGGCCGGCACGCCATGCACGGCGCTGACCCAGTG
GATGGTGCCCTTGACCTTGCGGTTGGCGCCTTCCATACCCGGACGCGATTCCGGATCCAG
CCAGCCGCGCAGCTCGGTGATGGTGCCGCCGGCATCCTTGATCACTTCGTCGCAGCGGAT
GATGCCGGCGCCGCGCAGGCGCACTTCGCCACCCGGCACCAGGCGCTTCCAGCCCTTCGG
CGGCACTTCGGCGAAGTCCTCGCGGTCGATCCACACTTCACGTGCGAACGGCACTTCGCG
GCTGCCGAAGCTCTCGTCCTTCGGGTGGTTGCTGAAGGTCAGCTGTTCTTCATGGCCTTC
CGGCAGGTTGGTCAGCACCAGCTTGACCGGATCGATCACTGCCATGCGGCGCGGCGCGGC
GCTGTCCAGGTCTTCGCGCAGCGCGCCTTCCAGCACGCTGAAGTCGATCAGCGAATTCTG
CTTGCTGATGCCCACGCGCTCGGCGAACAGGCGCATCGCGGCCGGGGTGTAGCCACGGCG
ACGCAGGCCCTGCAGGGTCGGCATGCGCGGGTCTTCCCAGCCGTCCACCAGCTGCTCGGT
GACCAGCGCCATCAGCTTGCGCTTGCTCATCACCGTGTAGTTGATGTTCAGGCGCGAGAA
CTCGATCTGGCGCGGCTTGGCGGCTTCGCGCGGCAGGCCGGCATCGACCAGCGGCTGGGT
CAGCGCATCGTCATGGGCGAAATCGACGTTGTCCACGCACCAGTCGTACAGCGGGCGGTG
GTCTTCGAACTCCAGCGTGCACAGCGAGTGGGTGATGCCCTCGATCGAATCACCCAGCGC
GTGGGCGAAGTCGTACATCGGGTAGATCGGCCACGCGTTGCCGGTGTTCTGGTGCTCGAC
GTGCTTGATGCGGTACAGCGCCGGATCGCGCAGGTTGATGTTGCCGCTGGCCATGTCGAT
CTTCGCGCGAAGGGTGCGCGCGCCATCCGGGAACTCACCGGCGCGCATGCGGCGGAACAG
GTCGAGGTTTTCCTCGACGCTGCGGTCGCGCCACGGCGACGGGCGGCCCGGCTCGGTGAG
GGTGCCGCGGTAGGCGCGCACTTCCTCGGCCGACAGGTCGCAGACATAGGCCTTGCCCTG
CTCGATCAGCTTTTCGGCGGCCAGGTAATAGGCCTGGAAGTAGTCCGAGGCGTGGCGCAG
CTCGTTCCACTCGAAGCCCAGCCAGCGCACGTCGTCCTGGATCGCAGCCACGTATTCCGG
GTCTTCCTTGGCCGGGTTGGTGTCGTCGAAGCGCAGGTTGCAGACGCCGCTGAATTCGCC
GGCGATGCCGAAGTTCAGGCAGATCGACTTGGCATGGCCGATGTGCAGGTAGCCGTTCGG
CTCCGGCGGGAAGCGGGTCTTGATCGCCTGGTGCTTTCCGCTGGCCAGGTCCTCGCGCAC
GATCTGGCGGATGAAATCGCGCTTCTCGTGGCTGTCGGCGGGGGTCTCGGGGCTGGCGGG
GGTGTGCTCGGACATGAGTCTGGGGCGAAAAAGGGCAGAAAGACCAACAGTCTAGCGCGT
ACGGGGCAGGGCTGCCCGGTGGGGTGTGGGGATGCCGGCCAGCGGCCGGCACTACCCAAC
TGCACGGCGGTCCACATTCCGCCGGCCCGCTGCCGGCGCTACCGGAAAGTGGATGGGTAG
TGCCGGCCGCTGGCCGGCAGAACGGTCATGCGCCGTCACCACCACCATTCAGCCCCCGGG
CGTATGCTGGAACCCTGTCCCACGGAGCCGCCGCATGCACATCGTGTACAAGGCCGACAA
CCTGTTCGACGCCCACCTGGTCAAGCACGCGCTGGAAGATGCCGGCATCCCGGCCTTCGT
GTTTGGCGAGCAGCTGCTGGGCGGCATGGGCGAGCTGCCGCTGTTCGGTGTGCTGCGGGT
GGGAATCCCCGATGCGGCACGCCCGCAGGCCGAGGACATCGTGGCGGCGCTGGACTTGGG
CCACGCGCCGGACGCCCCCATTTCAGATGCAGACGACATAGCCGGACTTCCGGCGTAGGA
GCGCATCATGTTGGGAATTGGCCAGGGCATCCTCGGCATCGGCGCCTTCAAGCAGCGCCT
GCCACGCCCGGAAGAGGCGCTGCCGGGGCGTGACCAGCCGCTGCCGCTGCACAGCAACCA
GCACTTCGTGAACAGCCATCCGCTGAAGGACCGTTTTGCCGGCCTGCAGCAGATCCGTTT
CGCGCTGGGCTGCTTCTGGGGCGCCGAGCGCAAGTTCTGGACCGAACCGGGCGTGTACAG
CACCTCGGTGGGCTATGCCGGGGGCATCACCCCGAACCCGACCTATGAAGAGGTCTGTTC
GGGCCTGACCGGCCACACCGAAGTGGTGCAGGTGGTGTTCGACCCGGCGGTGGTGAGCCT
GGAGCGCCTGCTGCAGCTGTTCTGGGAGAGCCACGACCCGACCCAGGGCATGCGCCAGGG
CAACGACACCGGCACCCAGTACCGCTCGGCGATCCACGCCACCGACGAGGCGCAGTACGC
CGTCGCGCTGGCCAGCCGCGAGGCCTACCAGGCGCAGCTGGATGCGGCCGGCTACGGCCC
GATCACCACCGAGATCGTGTACCCGGCACCTGCGTACTACTACGCCGAGGACTATCACCA
GCAGTACTTGGCGAAGAATCCGAACGGCTACTGCGGCATCGGCGGCACCGGCGTGAGCTG
CCCGATCGGGTTGGATGTGGAGGCGCCGCGCTGACGCGCGGTGGTCCGCCTGCGGCGGGC
AACGTCAACGGCTGAAAGCCAAAGCTAAAGCCAAGCGGCTCTGGTTTGCTGTGAGTTTGG
CGGGACGGGTGCAGATGGCGGGACACGCCGTAAACCCGTCCTTGGGGGCTCGTCCACGGC
ATCCATGCCGTGGACGGTCCCGCCATCTGCACCCGTCCCACCTTCGACAGTTTTCCGGTG
ACGGTGGGCGAGAGCATTGGTTACTGACGAACTGAAGAAAGACAAAAAGGACGCGGCGTT
CGCCGCGTCCTTTTCGTTTGGTTCTGCAGTGCCTTCTGTAGAGCCGAAGGCAGCGGCAGG
AGCCGCTGTCAACGTTGCTTGCGACGGCCCGGAGGGTGCCGGTCAGGACGACCGGCATAG
CCATGCTCGGCTGCGAGCAAGCGAAGCGCGCGACCCGCTGTTGCTCTTCTTTCTTTCTTC
CGTGGCGGGCGGCCGCAGGAAATTGTCAGAGGGCGGGCGGGTTGGGTTCGCGGGGGTGTC
CGCGGCAGGGATGCCGCCGCCAAGCCCCCAAGGAAGGGTTCACGGCGCCCCCCCCCGCCC
CCCCCCCCCCCCCGACCCAGCACGGCTGTTGCTTCATGCCTTTCGCGACCAACCAACCTG
CCACGAGGGGCTCAGCCGTTGGCAGTAATCCTCACAGTGCCGCGCGGATCCGCTCGCGCA
GTGCGTCCAGATCCTTGGCAAACGCCTCGATGCCGGTCGCCAGCTTCTCGGTGGCCATCG
GATCGGCCGCGAGGTCCGCCGCGAACTTCGCCGCATCGATCGGGGTCACCGCCGCGCCTT
CCGCTGCACCGGCCACCAGCTTGCGCGGCAGCTCGCCGTGGTCAGCGTCCAGCTTCTCCA
GCAGGTCCGGCGAAATCGTCAGGCGGTCGCAGCCGGCCAGCGCTTCGATCTGCGCGGTCG
AACGGAACGAGGCACCCATCACCACCGTCGGCGAACCGCGGCGCTTGAATTCGGCATACA
CGCCACGCACGAACTTCACGCCCGGGTCTTCGTCGATGGTGGCCGGGGTCTGGCCGTTGG
CCACGTACCAATCGAGGATACGACCGACGAACGGCGAGATCAGGAACGCGCCGGCTTCGC
TGCAGGCCAGCGCCTGGGTCGGGTTGAAGATCAGGGTCAGGTTGCAGTCGATGCCCTCGG
CCTGCAGGATGCGCGCGGCTTCCACGCCTTCCCAGGTCGCGGCGATCTTGATCAGGATCT
TCTCGCGCGGCACGCCGGCATCGGCGTACATCTGGATGAACTGGCGGGCCTTGGCCACGG
TGGCGGCGGTGTCGTGGGCCTGGTCGGCGTCCACTTCGGTGGACACGCGGCCCGGCACCA
GCGTGCTCAGCAGCGCGCCGACGCCGATGGTCAGGCGGTCGGCCACGGCGTGCACCACGG
CTTCGCGGTCGCCACTCTGCTGGCGGCCCCAGGCCAGTTCGCGTTCGATCAGCTCGGCGT
AGACCGGCAGGTCCAGCGCCTTCTTCACCAGGGTCGGATTGGTGGTGCAGTCCACCGGCT
GCAGGCGCTTGATCGCCTCGTAGTCACCGGTATCGGCAACGACCACGGACAGTTCGCGCA
GCTGGGACAGTTTGGACGGGGTACTCATTACGGCTCCTGGTGCAGGGGGATCGAATCGCG
CGCGGTGCGCAGCGGTCATCAGGGGCGGTCGTTGTGGACCGCAGTCACGCGCAGGCGCAG
CTTGCGGCCGCCGGGCGCGTTCCAGTCGATGCTCTGGCCGATCGAAAGGCCGAGCAGGGC
ACTGCCGACCGGGGCCAGCACGGAAACCTTGCCTTCATCGACGTTGGCTTCGCGGGGGAA
GACCAGGGTCAGGACGTGCTTCTCGCCCGACACTTCATCTTCGCACTCCACGCGCGAATG
CATCATGACGATGCCTTCGGGAATCTGGTCCGGTGCCAGCACGGTGGCCCGGTTGAGTTC
TTCAGCAAGCGCGAGCGCGGCAGGCGTCTGGCTCAGCGCAGGGGATTCGAGCATGGCGTC
CAGGCGGTCCATGTCGAAGGTGGAAACGGTGATCGACGGCGGCAGGCCGCTGGCGGTACT
CATGGTGAAGCTCCTTGGTTGAAAGCCATGCAAAAGGCGGCACCTGCTGGCGCCGCCTGT
CTGTATTGTGGGGACAAATGCGGCCGGAATCGACTCCTGCCGATTCCAGGCCGGTGCTGC
GGGGGTTCAGCCGTTCAGGGCGGGGCCGGGCAGAGCAGTCGCTTCGCCGGTGGCATTCAC
CGCATCAAGGGTGAACAGCGCCTGCGGCAGGCGCTTGAACTGGTCGGCCAGTTCCATCAG
GAAGTCGTTCATGGCCGAGCTGCGGCGCCAGATCATGGCGATGCGACGGCTGGGACGGCC
CTCGCCGGTGAAGTCGAGCAGGCGGATGTTGTTCGAGCGCGGCACCGGCGGCTGCACCGA
CAGGCTGGGCAGCAGGGTGATGCCGACATCGGCGGCAACCATCTGCCGCAGCGTCTCCAG
GCTGGTGGCGCGGAACTCGGACTTCTCGTTGGCGCCGAACAGGCGGCACACTTCCAGCGC
CTGGTCGCGCAGGCAGTGGCCATCTTCCAGCAGCAGCAGCTTCTGCGTGGCCAGTTCCTG
CACATCCAGGTGTTCGCGCCGGGCCAGCGGGTGGCGCCCGGACACCGCCAGCAGGAACGG
TTCCTCGAACAGGAACTCGGCATGCAGCTGGTCGTCGATCACCGGCAGCGCCAGCAACGC
AGCATCCAGCTTGCCTTCGCGCAGGCGGTCCAGCAGCACGTCGCTCTTTTCCTCGACCAG
CAGCAGTTCCAGCTCCGGGAAGCGCTCACGGATGCGTGGGATCACATGCGGCAGCAGGTA
CGGACCGAGGGTCGGGAAGATCCCCAGGCGCACCGTCCCGGCTTCCGGGTCGCGGCTGCG
TCGCGCCGCTTCCTTCAGCTGCTCCACTTCGGACACGATCACCCGTGCCCGTGCCGCCGC
TTCCTGGCCGGCCGGGGTCAGCATCACCTTGCGCGGTGCGCGTTCCACCAGCGGCAGGCC
CAGTTCTTCTTCCAGCTTGCGGATCTGCGTGGACAGCGTGGGCTGGCTGACAAAGCAGGA
GGCGGCAGCCCGGCCGAAATGCTTGTGGTCGGCCAGGGCTACCAGGTACTTCAGATCACG
TAGGTTCATCCTTACACCCCAGGGGTAACGGACCGGCTGACGGCATGGTTACCCGACAGG
CAGACAATGTTCCCGGTGATCTGGGAACGGTGGATCAGGCCGCTTCAGCAACGGCACCGC
TGCTGTTGCTCACCGACGAGCGGATCAGGTGGTCGAACGCGCTCAGTGCGGCGGTCGAAC
CGGCGCCCATGGCGATGATGATCTGCTTGTAGGGTACCGTCGTGCAATCGCCAGCAGCGA
ACACACCCGGCAGATTGGTCTGGCCGCGGTCGTCGATGACGACCTCGCCACGCGGCGACA
GCGCCACCACATCCTTCAGCCACTCGGTGTTGGGCAGCAGGCCGATCTGCACGAAGATGC
CTTCCAGCTCGACGCGGTGGGCGTCGCCGCCGACGCGGTCCTTGTAGACCAGGCCGGTGA
CACGGCTGCCGTCGCCCAGCACTTCGGTGGTCTGTGCGCTGGTCAGCACGGTGACATTGG
CCAGGCTGCGCAGCTTCTTCTGCAGCACTTCATCGGCGCGCAGGCTGGAATCGAACTCCA
GCAGGGTTACATGCGACACGATGCCGGCCAGGTCGATGGCCGCTTCCACGCCGGAGTTGC
CGCCGCCGATCACCGCCACGCGCTTGCCCTTGAACAGCGGGCCGTCGCAGTGCGGGCAGT
AGGCCACGCCCTTGTTGCGGTACTGGTCTTCGCCCGGCACGTTCATCTGCCGCCAGCGTG
CGCCGGTGGACAGGATCACCGAACGCGACTTCAGCACTGCGCCATTCTCCAGCTGCACCT
GCACCAGGCCGTCTTCACCGGCCGGCACCAGCGCGCTGGCGCGCTGCAGGTTCATGATGT
CCACCTCGTACTCGCGCACGTGCTGTTCCAGTGCCGTGGCCAGCTTCGGGCCTTCGGTCT
CCTTCACCGAAATGAAGTTCTCGATGGCCATGGTGTCCAGCACCTGGCCACCGAAACGCT
CGGCGGCGATGCCGGTGCGGATGCCCTTGCGTGCGGCGTAGATCGCCGCTGCAGCACCGG
CCGGGCCAGCGCCCACCACCAGCACGTCGAAGGCGTCCTTGGCGGCGATCTTCTCGGCAT
CGCGCTTGCTGGCATTGGTGTCCAGCTTGGCCACGATCTGCTCGAGGGTCATGCGGCCCT
GGTCGAACACTTCGCCGTTGAGGTACACGGTCGGCACCGACATGATCTCGCGCTTCTCGA
CTTCGTCCTGGAACAGGGCACCGTCGATGGCCACGTGCTGGATGCGCGGGTTGAGCACCG
CCGCCAGGTTCAGCGCCTGCACCACGTCCGGGCAGTTCTGGCAGGACAGCGAGAAGTAGG
TTTCGAACCTGTACTCGCCTTCCAGGTTCTGCACCTGCTCGATCAGCTCGGCGGTGGCCT
TGGACGGATGACCGCCCACCTGCAGCAGCGCCAGCACCAGCGAGGTGAACTCATGGCCCA
TCGGAAGGCCGGCGAAGGTCAGGTGGATGTCCTGGCCCGGGGTGCCCAGGTCGAAGGACG
GCACGCGGCCCTGGCCATCGCGCAGCACCTGCAGCGAGATCTTGTCCGACAGGCTTTCCA
GGGTCTGCAGCAGTTCCAGCATCTCCTGCGACTTGGCGCCGTCGTCGGCGTGCGCGGTGA
TCTGGATCGGGCGGGTCACGCGCTCCAGATAGGTCTTCAGCTGCGACTGCAGGTTGGCGT
CCAACATCGGTCTTCTCCTGGCTTCAGGCAAACAGGGGGCGTGGCACCGCTGTACAAGGT
AGCGGACCAGCTGGGGGTAGGGGTGAACCCAAGACAGCGACCGTGGAAGGGGCTGGCTGG
CCAAGGCGGGCGAGCGTTGGCTGTCTTGGGTTCACCCCCACGCCGGTAGGGCACCGGCAT
GGGGATGAAGGGCGCGCCGTGGCGTGGGGCCACGGCAGGCCGGTACTGCGTTAGATCTTG
CCGACCAGGTCCAGCGACGGGGTCAGGGTCTTCTCACCTTCCTTCCACTTGGCCGGGCAC
ACCTGGTTCGGGTTGGCGGCGGTGAACTGGGCAGCCTTCAGCTTGCGCAGGGTTTCGGAC
ACGTCACGGGCGATCTCGTTGGAGTGGATCTCCAGGGTCTTGATCACGCCTTCCGGGTTG
ATGATGAAGGTGCCGCGCAGGGCCAGGCCTTCTTCCGGAATGTGCACGCCGAAGGCGTTG
GTCAGCTGGTGGGTCGGGTCGCCGACCAGCGGGAACTGGGCCTTGCCGACGGCCGGCGAG
GTTTCGTGCCACACCTTGTGCGAGAAGTGGGTATCGGTGGTGACGATGTAGACCTCGGCG
CCAGCCTTCTTGAACTCGGCGTAATGGTCAGCCGCGTCTTCGATCTCGGTCGGGCAGTTG
AAGGTGAAGGCGGCCGGCATGAAGATCAGGACGGACCACTGGCCCTTCAGGCTGGCGTCG
GAAACCTTGATGAACTCGCCATTGTGGTAAGCGTTGGCTTCGAACGGCTGGATCTGGGTG
TTGATCAGGGACATCGTTTTTCCTCTGGTGAAGGGGAGTGGGTGAATCGACAGGAGCTAG
GTTACCGACTCGCTGGCGATAAGAACAATCCATTGATTGCATCTATTTGATAGATGGAGT
CTATCATTTGGTCATGAGCAGGCACTGAACCTTGCCGCTCCCATCCTGCAACTGACTGTG
TGACAAGGGAAATCTCCCGGAGGCGCGGAAAGGGGCCGATAGCCCCTCCTTATTCCCTCC
GGCAGAACCTGAACGGATTGCAGCTTTTTGTAGTGTCGAGCCACGCTCGACTGCGGATCT
CTGGAACCGAGCCCATGCTCCGCTGTTCCAGAAGCAGCCGAGCATGGGCACGGCTCTACA
ATTGCGGCATGTCTTTCCAAACCGATCCCACCCTGCGCCAGATCGTGGCCGAGGCCAGTG
CCCGTCTCGGCGGCATCGAAGCCCGCCACGAGGCTGAACTGCTGCTGCTGCATGTACTGG
ACCGCCCGCGCAGCTGGCTGTTCGCCCACGCCACCGATCCGCTGGCCGCCAATGACCAGG
CCGCCTTCGAGGCGTTGCTGGCCCGCCGCGTGGCCGGTGAGCCGGTGGCCTACCTGACCG
GCCGTCGCGGATTCTGGACGCTGGACCTGGAGGTCGACCCGGCCACGCTGATCCCGCGTC
CGGAAACCGAGCTGCTGGTCGAGCTGGCGCTGGAGCGCCTGCCGCCAGACCAGTCGCTGC
AGCTGGCCGACCTGGGCACCGGCAGTGGTGCGATTGCACTGGCACTGGCCAGCGAACGGC
CGCAGGCGCAGGTGCTGGCCACCGACGCCAGCCCGGGCGCGCTGGCCGTGGCCGCGCGCA
ATGCCGCCCGCCATGATCTGCGCAACGTCCGCTTCGCCGAAGGCGGGCACGACTGGTATG
CGCCGCTGCAGTGCGCGCGTTTTGATCTGATTGCCAGCAACCCGCCGTACATCGCCAGCG
ACGATCCGCATCTGGAGCAGGGTGACCTGCGCTTCGAGCCGGCCACCGCACTGGCCTCGG
GTCCGGATGGCCTGGACGACATCCGCCGCATCGTCGACGGTGGCCAGGCCCACCTGCTGC
CCGGCGGCTGGCTGCTGATCGAGCACGGTTGGGACCAGGGCGAGGCGATCCGCGCGCTGT
TCGAGGCGGCGGGGTTTGCCGAGGTGCAGACCGTGCCGGATCTGGAGCAGCGCGACCGCA
TCACCCTGGGCCGGCGTCCGGCCTAGAATGGAGGTTCTCCTGCCCCGGCAGGGCATCACC
CTGGAGCTGCAAGCATGCGTACGCTGTACCCCGCCATCACCCCCTACGACGTCGGCACCC
TGAAGGTCGACGACCGCCACACGCTGTACTTCGAACAGTGCGGCAACCCGGACGGCAAGC
CGGTGGTGATGCTGCACGGTGGCCCGGGCGGTGGCTGCAGCGACAAGATGCGCCAGTTCC
ACGACCCGTCCAAGTACCGCATCATCCTGTTCGACCAGCGCGGTGCCGGCCGTTCCACCC
CGCACGCCGACCTGGTGGACAACACCACCTGGGACCTTGTTGCCGATATCGAGAAGCTGC
GCGAACACCTCAAGGTCGATCGCTGGCAGGTGTTCGGTGGCAGCTGGGGTTCGACCCTGG
CGCTGGCCTATGCCGAAACCCATCCGCAGCGCGTGACCGAACTGGTCCTGCGCGGCATCT
TCATGCTGCGCCGCTGGGAGCTGGAATGGTTCTACCAGGAAGGCGCCAACCGCCTGTTCC
CGGATGCGTGGGAGCACTACCTCAAGCCGATCCCGTCGGTGGAGCGCCATGACCTGATCT
CGGCCTTCCACCGCCGCCTGACCAGCGACGACGAAGCCACCCGCCTGGAAGCGGCCAAGG
CGTGGGCGGTGTGGGAAGGCGCGACCAGCTTCCTGCATGTCGATGATGACTTCATCAACA
GCCACGAAGACCCGCACTTCGCGCTGGCGTTTGCCCGCATCGAGAACCACTACTTCGTCA
ACGGCGGCTTCTTCGAGGTGGAAGACCAGCTGCTGCGCGACGCGCACCGCATCGCCGATA
TTCCCGGCGTGATCGTGCACGGCCGCTACGACGTGGTCTGCCCGCTGGCCAATGCCTGGG
ACCTGACCAAGGTGTGGTCGAAGGCAAAGCTGGAAATCACCCCGGCTTCAGGCCATTCGG
CGTTCGAAGCCGAGAACGTGGACGCGCTGGTGCGCGCCACCGATAGCTTCGCCTGATCGG
TAGTGCCGGCCGCTGGCCGGCAAACCTGAGACGGTTGGATTCCTGCAGACGCCGGCCAGC
GGCCGGCGCTACCAATCCCCGGCCAGCAACGCGTCGGCCAGCACCTGCAGCTTTGGCGAA
TGCTGGCGCGACGGCGGGTAGATCAACGACAGTTCGCGGCTGCGGCCCTCGAACGGCTGC
AGCACGCGCTGCAGGCGGCCGTCGGCCAACGCATCGGCCACCGCGAAATCCATCACCTGC
ACGATGCCGATGCCGGCGATGGCCGCTTCCACCAGCGGATCGCCGCTGTCGAACACCATC
CGCGTCGGTGGCGTGAACTCACGCAGCTGCCCGTCCTGCAGGAACTGCCAGTCCACCAGC
CGGCCACTGCGCAGGTTGCGTACCGCCAGGCAGGCGTGATCCTGCAGCGCGGCCACATCG
TCCGGTGCGCCACAGCGGGCCAGATAAGCGGGGCTGGCCACCGTCACCCAGCGCAGCGGC
CGCAATGGCCGCGCGACGATGCGCTGGTCGGCGATGACGCCGGTGCGCAGCGCGGCATCG
AAGCCTTCCTCGACCAGATCGACCAGGCGGTCGCTGAGCACGGCTTCCACCTGCAGCTGC
GGATGCTGTTCCAGTAATGGCGCCAGCATCGGCACCAGCACCTTGCGCCCGAACATCGAC
GGCGCACTGATCTTCAACGTACCCGAGGGCGTGCACGGGCGGTCGGCCAGTTGCCGTTCG
GCATCGTCCAGGCCGGCCAACAACGGTGCCACCTGTTCCACGAACTGGCGGCCATCCGGG
GTCAACGCCACGTTGCGGGTGTTCCGCTGCAGCAGCTTTACCCCCAGCGTGGCTTCCAGC
CGACCGATCGCGCGCGACAGGCCGGACTGGCTCAGGCCGAGTTGGCCGGCGGCCACGGTG
AAGCTGCGCGCTTCGGCCACCTGCACCAGCATGCGCACCGCGTTGAGATCCATCGAGGTT
CCATTCATGCCGAAAATCATGACAGATATGGCTGGAAGGGGGTTTATTGATTGGCCTGCA
TCAATGAGACTGCGTTCCCCCACCGATCCACCGCCGCCGATGCCCCTTCTCAAGTACCCA
CGCTGGGCGCTGACCCTGCTGGCCACCGCGCAGCTGATCATCGCCCTGGATGCCACCATC
ATCTTCGTCGCCCTCCATGACATGGGCCGCGCGCTGCAGATCAACGCGCAGCAGCTGCAG
TGGGTGGTCAGTGCCTACACCGTCGCCTTCGGCGGCAGCCTGCTGCTGGGTGGCCGCGCC
GCCGACCTGATCGGCCGTCGCCGTTTCTACCGGCTGGGCATGCTGCTGTTCGCACTGGCG
TCGCTGCTCGGTGCGCTGGCGCCGAATGCCACCTTGTTGATCATCGCGCGCGCCGCGCAG
GGCGTCGGTGCGGCCCTGCTGTTCCCCGCCACGCTGGCACTGATCAACACGCTGTACGCC
GAAGGCCCGGTGCGCAACCGCGCGCTGGCGATCTGGAGCATGGCCAGTGCGGTCGGCCTG
GCGCTGGGCACGCTGCTGGGTGGGGTGCTGACCCAGGCGTTCGGCTGGCCGGCGGTGCTG
GCGGTGATCGTGCCGCTGGCCACGGCGTGCGCGGTCGCAGCCGGTGCGTGGTTGCCGTCC
GATGGTCCAAGGGTGCGCGGCCGCTCCTTCGATCTGGCCGGTTGCCTGACCGTCACCGCC
GGCGGCAGCCTGCTGGTCACTACCCTGGTTCAAGGGCCGGAGTGGGGCTGGACGGCACCG
GCCACGCTGATCTGCCTGCTGCTTTCAGCCGTGCTGTTGACGGTGTTCGTACAGATCGAA
AAACGCAGCCGTGACCCGCTGATGCAGTTTTCGCTGTTGCGCCTGTCGGGCATGCGCGCG
GCACTCGGCCTGACCTTCGCCTTCATGAGCAGCTATGGCGTGCAGTACTACTTCCTGGCG
CTCTACTTCCAGGATGGCTATGGCTGGAGCCCGCTGCAGGCCGGCATGGCCTTCCTGCTG
CCGACGTTGGTGTGCACCTTCGGCATCCGTATTGCCGAACGCATGCTGCGGCGCCGTTCG
CCAAGGCAGGTACTGGCCTGGGGCTTCGCCGCCGGTGCCATCGGCATTGCCGCGGTGGCG
CTGGCGATGCCGCACGGTGCCAGCTACTGGCCGCTGCTGCCGGGCATCGTGGTGCTCAGC
ATCGGCCAGGGCATGAGCTGGACGGCGATGTGGATCGTGGCCGGGCAGGGCGTGCCGGGT
CCGCAGCAAGGCGTCGCGTCCGGCATGGCGGCCACCGCACAGCAGATCGGCGGGGCGTTG
GGACTGGCGGTGCTGGTGATGGTAGCCAACACCGCGCGCGGCACGCAGGCAGCAACCAGT
GCCGACGCCCTGCAGGGCATGGTCAATGCACAGTACGGCGCCGCGTTGTTCGCCGCGCTC
GGCGTGGTGATCGCGCTGGGCCTGCGCCCGGCGCCGGTCGAGTCGGCCGCCGCCGTCTGC
CCGGTCAACGAGGCATGATTGAAGGCGCTGCCGTGGGTGGATGTGCCACGCCTGCGGTGG
TGCTGGCCGCTGGCCGGCAAACACATTGATCCAACTACCCTGAGGTTGCCGGCCAGCGGC
CGGCACTACCGATACGGGATGGAACCACGCGCGTTCAACCCAGCGCCAGCAGCTCCGGTT
GCAGCGCGCTGAAGATCCGCACCAGCCGCTCCGCCCACGCCTGCTGCCCGGCGGCATCGG
CGATCAGGTCCTGGCGGATCTCCAGTTCCACGTGCACCAGGCCTCGCCCTTCGCCATGCA
CCGGTACCGCGTAGTCGCTGGTACTGCTGACCGAATACGGTTCGTTGTCACCCACCACCA
GGTCGCCTTCATCGCGCAGTGCCTGCAGCAGGGCATGCGCAAAGCGCGTGTCCTGGTGGT
ACAGCACGCCGGCGTGCCACGGCCGCTGCGTGCCGTTCATCACTGGCGTGAAGCTGTGCA
TCATCACCAGCAGGGTGGGGCGGCCGGCATCGCGGCGGGCATCCAGCTCTGCGTCGATGC
GCGCATGGTAGGGCGCGTGGATCGCATCGATGCGCTGCTGCCGCTGTGCAGCCGACAGCC
CGGCATTGCCCGGGACCACGGTGTGGTCGCTCACTTCCGGAATCAGCGTCGGCGAGGCCA
GTGGGCGGTTGCAGTCGATCAGCAGCCGCGAATAGGTCTGTTCGATCGCCCATGCATCCA
GCCGTTCGGCCAGTGCGCGGGTAGTGCCGGCGATGCCGATGTCCCAGCCGATATGGCGGT
CCAGCTCGGCCTGGGCCAGGCCGAGCCCGGTCAGCGCGCGTGGCACCTGCTGGCCGGCGT
GATCGGCCAGCAGCAGGTACGGCGAGGCGCCCTGCGGCCGGTGGAGGGTATAGATCGCCG
GGTCGTCGGCGCCCAGCAGCGCCGGCAGTACGTGCAGATCGGCGTCAGCCACGCGGGCGC
CCGTCCAGGTGGTGCTCGATCATCCACAGGCCCGCCCACAGCTTGGCATCCAGCTCATAG
CCTTCGCCCATCTTCTGCACCAGCCAGGCCGCCGCCTGCGCGCGCGGAATCTCGTGCACG
GTGATGTCTTCGCTGTCATCGCCGCCACCTTCGCCGATCCGGCGCAGGCCGGTGGCGCGT
ACGAAGGCGATCTTCTCGCTGCTGGCGCCGGAGGACGTCGGGCCGATCATCAGCACTTCG
GCGTGATCGGCGGTCCAGCCGGTTTCTTCTTCCAGCTCGCGCACGGCCGAGACTTCGATC
GATTCGCCGGCGTGGATGTCCCCGACCAGGCCGGCCGGCATCTCGATGGTGGGTGCCTGC
AGCGGCACGCGGAACTGTTCCACGAACAGCACCTTGTCCTCCGGGGTGACGGCGATGATG
ATCGCGGCCAGGCCACCGGCATGGGTACGTTCGCTGTATTCCCAGGTGCCGCGCACCAGC
ATGCGCTGGTACTTGCCTTCATAGACGACACGCGGGGCTTCGGTGTTGCGCTGGCTCATG
CGGGCTCGCTGTGGGTGGGAAGAATATCGGGCACGCCGGCGGCATCGAACAGCCGGCGGC
GGGTCATCGGGCCGAAGCGCAGGGTCTGGCACAGGCCGCCGAGCAGCTCGGGATCGGCGG
TCTGGCGCAACAGGCCGGGCTGGCTGCCTTCCAATGGCGCGTCCAGCGCGATGGTGGTCA
GCTGGCGCCAGAGCTGGGCGTGCTCGCGCTGCTCGCGCAGGCGCACCGCCATCTGGGCGG
CGCCGCGCAGGCGCAGGAAAGGCACTTCGTCCAGGCGTTCGTACAGTGCATCCATGCTGC
CGAAATGGGCCAGCAGCACGGCGGCGGACTTGCTGCCGACGCCACTGATACCGGGAATGT
TGTCCACCGCATCGCCGCACAGCGCCAGGTAGTCGGCAATCTGGTGCGCGTGCACGCCGT
GCCGCGCCTTCACTCCGGCCACGTTCCAGCGCTGGTTGCGTGCGTAGTCCCACTGCTCGT
CGTGATCCAGCAGCAGCTGCGACAGGTCCTTGTCGGCGGAGATGATCACGCCGCGGTGGC
TGCCACGATGCACATGCAGGGCGCTTCCGATCAGGTCGTCAGCCTCGTATTCATGGTGGG
CCAGAACGGCGAGGCCCAACGCTGCGCACAGCGCCTTGCAGTGCACGAACTGGCGCTTGA
GCGCCTCCGGCGCCGGGTCGCGGTTGGCCTTGTAGGCGGGGTACAGGCGGTGGCGGAAGC
CACTGTCCAGCGCTTCGTCGAAGGCGATGGCGATGTGACGCGGGCGTTCGCGCTCGAGCA
GGTCCAGCAGGAAGCGGGCGAAGCCGTGCACGGCATTGGTCGGCCAGCCCTGCGCGTCCT
GGAACTGGTCGGGCAGGGAGTGCCACGCGCGGAACACATAGATGCTGGCGTCGACCAGGT
ACAGCGACGGCGGTGGTACCGGCAGGGTCATGCCGGAGGCGTCCAGTCGCGCAGCAGGGT
GGCAGGGTCCGGACGCTCGCGCTCGGGCACGGCGGCCTTCGGCGTGCCGATATGGATGAA
ACCGGCGATGCCTTCGCCCTCGGCCAGGCCCAGGTAGGCGTGCACGGCGGGGTCGAAGGC
CATCCAGGCGGTCAGCCACTGCGCGCCGAAGCCCAGCGCCTGTGCGGCCTGCAGCAGGGC
GAAGCAGACGCAGCCGGCGGTCATCAGCTGCTCCTGCTCGGGCACCTTCGGGTCCGGGCG
CGGGCTGGCCACCACCACGATCACCAGCGGCGCATGGCTGAAACGCTGGCGGTCCTTCTC
GAATACCGCCTCGCCGGCATGCGGGTCGCGCTGGCGGCTGCGCTCGGCCAGGAAGTCGCC
CAGAGTGTGACGTGCATCGCCGGCGATCTTCAGGAAGCGGAACGGTACGCGCTTGCCGTG
GTCGGGCACGCGCACGGCCGAGGCCAGCATGCGCTGCAGGGTGGCCGGATCCGGTCCGGG
CTCGCCCAGTTGCCGCGAGGGCACCGAGCGGCGGGCATCCAGGGCAAGCAGGGCAGCGGG
GTCGGGCATGGAGTCTGAACCGGTCATCACGGGTGTTTGATTATAGTCGGGGTGGTCAAT
GACGCCGTCTGTGTCGCGTCCTGCCCCTGAATATCAAACTGTGATGAACATCATGCCACT
GGCGGGAAAGGGACGACCGCTTCCTCTCGCCTCGTGGGCCTCGCACGGCTTACGATATCT
ATCTTGCCGGGCCGCCGGTCATGAGGTTTGAAGTGAGGACTGTTTCACTGTCCGTGACGG
GCTGGCCGGCCTACCATCGACGTACCGGTACATGGGGTGTACCGGCCGTCGCGATGTCCA
TGCTGTCTGTCGTACCAGAGAAGGTGGGGAGCCTTCCCGAATGATGAGCGCGCCCACACC
GATGGGATCGCCGGGCCGTGACCCGGCCCAGCTTCAGCGTGCCCGGGACATGGTCCTGCC
GGCGCTGTGCCAGGCTTTCGGGGCCGCACTGGCGCGTTTCGACGATGCACTGTTCGACCG
GGCCGGCAATGCAGGCTCGTCGCAGCTGCTGTTCCTGGATGCGATGCGCGAGCTGCGCCG
CCGCCGTGAGGACATCGCCGCCGCCTTCGCCGGCCACCTGCAGCGGGCCTGGGATGCACT
GGCCAGTGGCGAGCCGCTGTCGGCCGAAGCCACCCTGTCCGGGCCGGCCGAGGATGGCCT
GAGCCTGCTGGCTGAACATGTACTGGAGTCGCGGCTGGCGGTGCGCAATTTCGCCACCGT
GCTGCTGCGCGACTTCAAGCCGGTGCTGGCGCGGCTGGACCGGCGCCTGGGCCGCTTGAT
CGGCGGCGCCGAGCTGGATGCCGACCACAACCCGGTCAGCCCCGAACACCTGGGCGTGGC
CATCCATGAGGCCTTTGCCGGCTGCGAGCTGGCGCCGGAAGTGCACCTGGTGCTGATCAA
GCTGTGCGAGCGCGACCTGCGCGCGCCGGTGGGCCGTATCTACGAGAAGCTGGACGAGCA
GCTGGCCGCCGCTGGCGTGATGTCTCAGATGGGGGCGCCGCGGCGTCCGCTGTCGTCCGC
GCCCGACCCGCGTATGGCGCCGGGCGCGGACGATCTGGTCGAGCCGCGCCACGCGGCGGG
CTTCGAATCCGACTTCAGCGATGATGAACAGGCCGCGCCGGCCTGGGCGCAGCGTTTCGC
CGCGCGCTGGTCCGAGCGCCGTGGCCACATGCAGCAGCACCTCGGGGGCGAGGAGGCCGG
CAGTGGCGAGGCGTATGCCGGCCAGCAGGGCATGCTGCTGGAGGCCCTGCATGAGCTGCT
GCAGCAGACCCGCCACGTTCGCGAGGACGCCACCTCGGCCGCGCAGGTCGCGGTTGGCCA
GCACCGCCCGTTGAGCCAGCGCGAGATGATGTCGGTGCTGTCGCTGCTGCAGGCCACGCC
CAGTGCGACACTGCGTGCAGCCATCGGCGAGGATGGCGAATCGCTGGCGCAGCGGCTGAA
GAGTGAAGTGCTGTCCAGCGCCACCCGTCTCGGCGTCGATCCTGGCCAGACCCGGCTGGA
CCCGCAGGACGAGGACGCGATTGATCTGGTCGGCATGCTGTTCGATGTGATGCTGGACGA
ACGCGAGCTGGAAGGTCGCTCGCGCGAGCTGATCGGCCGCCTGGTGGTGCCCTTCGTCAA
GGTGGCGATGCTCGACCGCCGCATGTTCGTGCAGAAGACCCATCCGGCCCGCAAGCTGCT
CAACTCGCTGGCCGAAGCCTGCGAGGGCAACACCGGCGAAAGCCAGGCCGAGCGCATGCT
GATGGCCAAGGTGGAAGAGATCATCGAGCGCCTGGTGGCCGAGTTCAACGAGAACCTGGC
GATCTTCCTGACCCTGGAAGAAGAATTCCGCGAATTCCTCGTGCAGCACCGCCGCCGCGT
GGAAATCGCTGAGCGTCGCGCCGCCGAAACGCAGCGTGGCCAGGAAAAGCTGGAAATGGC
CCGCAGCCGGGCCGGTGCCGAACTGGACCGCCGCATCGGTGATGCCACCTTGCCGCCGGC
CATCGCCGAGTTCCTGCGCCAGCCGTGGCAGCACCACCTGACCCTGGCACTGCTGCGCGA
GGGCGAGGAGGGCGCTTCGGTGGCCGAGGCACTCAGCCTGGCTGACGGCCTGCTGGAGGA
AGTGGCCGAGGCCCGCCGCCAGATCGTCGGCAAACCGTGGCTGCAGGCCTGGCAGCCGGT
GCTGGCCAAGGTATTTGCCAGTGTCGGCGTGCACGGCGATGCCGCAACCGGTGCTATCGA
CGCCTTGCATGACACCCTGCAGGGCATTGCCGAATCGCGGCCGGAACTGCAGCGCGCGCT
GCCGGAACTGCCGCAGGTTGCCTTGCCGGCGCCACCGGTGGCTGAATCGCCCGCGGTCGA
GCTGGGCGGGCAGATCGACGCCGACGATTTCGACAACGCCGATGCCGATCGCTTCCGCCG
CATGGAAATCGGCAACTGGCTGGACTTTGTCGACAAGGACGGCAAGGTGCAGGCCGGCAA
GCTGTCCTGGGTCAGCCCGATTTCCTCGCGCCTGCTGTTCGTCAACCGCCGCGGCGTGCG
CTTCTGCGTGGCCTCGCCGGAAGAACTGGCGGTGATGGTGCGGCTGGGCCGCCTGCGCGC
CCATGTGGATGACGGTGCGTTCGACAGCGCGATGCAGGGTGTGATCGATCGGCTGGACCC
GGGCAGCGCCACGCTGCACTGAGTGGAGCCGCCTGCTAGGATCGGGAAAACTCACCGATC
AGCGGGGACCTGCATGGCCGTGGCGTTGCTGGGGATCAAGGAGACCGCGCCGGGCGAACG
GCGCGTGGCGCTGACGCCGGAAACCGCGCGCAAGCTCGGTGCCCTTGGCATTACCGTCTG
GTACGAGGCCGGCGCCGGCGTGGCGGCAGGCTTCACCGATGCCGCCTATGACGATGCCGG
CGCACGTGTGTTCGACGCGGACCGTTGGGGCGAGATCGATATCCTGCTGTGCGTGCAGGC
GCCGCCGGCGTCGGTCCTGGAACAGCTCAAGCCCGCTGCCAGCGTGGTCGGCCTGCTGGC
CCCGGCCAGTGATCCGGCGCTTGCGGCATTGGCTGCTGGCGACCGCCTGCAGCTGTTCCC
GCTGCAGCAGCTGCCGCGCACCACCCGCGCGCAGGCGATGGACGTGCTCAGTTCGCAGGC
GGGCATGGCCGGCTACAAGGCGGCGCTGATCGCGGCCGATCGTGCGCCACGCTTCTTCCC
GATGCTGACCACCGCTGCCGGTACCGTACGTCCAGCCAAGGTTCTGGTGATCGGTGCTGG
CGTGGCCGGGCTGCAGGCCATTGCCACCGCGCGCCGGTTGGGTGCACAGGTGGAAGGTTT
CGACGTGCGCCCGGAAACCCGCGAGCAGATCCAGTCGCTGGGCGCGCGCTTCCTCGATCT
TGGCGTGAGCGCGGCCGGTGAAGGCGGCTACGCGCGTGCGTTGACCGATGAGGAGCGTGC
CGAGCAGCAGCGCCGGCTGGCCGACCACCTGCGCAGCGTGGATGTGGTGATCTGTACCGC
AGCAGTACCGGGGCGACCGGCGCCGACGATTGTGACTGCCGCAATGGTGGAGGGCATGGC
CACCGGCAGCGTGATCGTGGACCTCGCGGCGGAGAGCGGCGGCAACTGTGCACTGACCCA
ACCGGGGCAGTGCATCGAGCATCAGGGCGTGACCATCGATGGCCCGCTGGGCCTGGCCAG
CCGCGGCGCGACCCAGGCCAGCGAGATGTATGCGCGCAACCTGCTCAACTTCGTCGCGCT
GTTCGTGCGCGAAGGCCAGCTCGGTTTCGACTGGGAAGACGAGTTGCTGGCGAAGACGCG
TTGGCGGGCGTGAGCCGGTAGCGCCAGTTGCCTTCCCGCTAGATCCACGCCATGCGTGGA
TGAACAGCCCAGTGTGCGGACCAGGGGCCGCACCTACCCTGCGGATGCCGGCGTTACCGC
GGCTTCGCCGGCGGCGGGTTGTCGCGCACCCAGTCCTTGCGCTGTTCCGGCGTCATCTGC
GACCAGCGCTCGCGCAGTGCGTCGCGCTGCGCGGGCGGCAGTTCCCGCATCTGGCCGAAC
AGGGCCCTGGCCTGCTCACGCTGTTCCGGGCTCATGTGCTCGAAGCGGCGCAGGCCACGG
CGGGCTTTGTCGCGCTCCTCCGGGCTCATCGTCTGCCAGCGCTGGCCATGCGAGAGCATG
CGCTGGCGCTGGCCGGCATCGGCGCTGTTCCAGCGGTCGCGCAGTGGCGCCAGCAGCGAT
TCCCGCTGCGCTTCGCTCAACTGTTCCCAGGCCGGCAGCGGCGTGGCCGGCGCAGGGCGT
GCCGCAGGGGCGGGCGCGGCGCTCTGCGCCAGCGCCGGGAGGGCCGGCAGCAGCAACAGG
GTCATCAGCAGGGGCAGGGTGTGCAGTCGGGACATGATTCACTCCATCGCCAGGTCGGTA
TCGCCCAGCCACAGGTACAGATCGGGATTTTCGTCGTAGAGCGCGCTGTTGTCTTCCACC
GAGGCCAGCACAGGTGCCGGCGCGGGGCCCGTCAGCGTGCCATGGCCAGTGAACTGCAGG
CCGAGACCCAGCGCCACCACCAGTGAACAGGCGCTGGCCAGCCACCAGCGCAGGCGCCCG
TGCCGGGTCGCGCTGGCGCCGTGTCGGGCCTGGCGCAGGCGTGCCAGTGTGGCCGGCGAC
AGCGCATGCAGCGACTGCGCGTGCAGGCTGCGCAGGGTGTCATCGGAAGGCAGGGAGCGG
TTCACGGGTGGATCTCCAGGTAGTCCTGCAGCGCCTGCCGGGCGCGTGCCAGATGGGTTT
TTACCGCGCCTTCGCTGCAGCCCATGGCGCGGGCGGTGGTAGCCCCGTCCAGGTCCTGCA
GCACGCGCAGGGTGAAGGCCTCGCGCTGGCGGGCGGGCAGGCGGCGCAACGCGTCCACCA
GCTGCTGGTACTGCTGGCGCTGTTCATGCGCCTGTGCCGGGTCCGGGCCGGGATCGGCCC
AGTCGATCTCGCCGCCTTGCGCGTCCTGGTTGTCGCGCCAGAACGGCAGGCGGAAGCGGC
GCCGGCGCTGCACGTCGATCACGCGCCGGCGCAGGATGCTCCAGAACAGCGGCGCCCATT
CGGCTGCCGGCTTGTCGGCGTAGTCCAGCATGCGCAGCAGCGCGTCCTGCACCGCGTCCA
TGGCGTCTTCGCGCTGGCGCAGGCCGGCCTCGGCGAAGCGGAACGCGCGCGGGCCGACGC
TGGCCAGGAACGCTTCCAGCGATGCCGGCAGGGCATCGGTCTCGGCGCTCGGGGGGACGG
GGCTGCTCACCAGCACAGGGTACGGTTCCTCGCTCGGGGTCACCATCGACAACGCGTGAG
CGCCGCTTCGGTTGACGCCGGGTGCACGCCGGGTTCAGCCCATGGTTATGATGGGACGAC
GAAGACAGAGCAGGAGCGTTGCCAGTGAGTGACGGGTTCGTAGCGCTGTACATCTTCATG
CTGGCGGCCATTGCCGGCCACGTGATCATTTCGCGGGTGCCGGTGATCTTGCATACCCCG
CTCATGTCGGGTTCCAACTTCATCCACGGCATCGTGCTGATCGGCGCGATGGTGGTGCTG
GGGCACGCGCAGACACCGCTGGAAAAAGCCTTGGGCTTCCTCGCCGTGGTGCTCGGCGCC
GGCAACGCCGCCGGTGGCTACGTGGTCACCGCGCGCATGCTGGAAATGTTCAAGCCGAGT
GCGCCCAAGGGCGGCAAGGACGAGCCGAAGGAGCCGCAGGCTTGAACATCAGCACCGTCG
AACTGCTCGACTGGCTGGTCAAGGCCAGCTACCTCGTCGCCGCCACGCTGTTCCTGCTGG
GCCTGCAGCGCATGGCCTCGCCACTGACCGCGCGCAGCGGCATCCGCTGGGCTGGGCTGG
GCATGCTGCTGGCCACGGCGGCGACCTTCTTCCTTCCCGAACTGCACAACGTTCCGCTGA
TCCTGGTGGCGCTGCTGCTGGGCGCGGGCCTGGCCTGGTGGTCGGCCGGCAAGGTTGCCA
TCACCGACATGCCGCAGATGGTGGCGCTGTACAACGGCATGGGCGGTGGCTCGGCGGCGG
CGATCGGCGCGGTGGAGCTGCTGCGCTACGCCTTTCTTGCCAACCGCGATACCAGCCACT
GGAGCGCGCAGGCGCTGGCCGACCTGGCCGCGCGCCAGCCGTCGGGCACGGTGCTGCTGC
TGGCGATGGTCGGCGCAGCGATCGGCGCGGTGTCGCTGTCCGGCTCGGTGATCGCCTGGG
CCAAGCTGGATGGACGCCTGGACAAGCGCGTGACCTGGCCGGGCCAGCAGGTGATGAACC
TGCTGGTGGCGCTGGCGGTGGTGGTACTGGCGATCATCGCCGCCAGCACGCTCAGCACCT
GGGCGATCGTCGCCTTCTTCGTACTTGCGCTGGCGCTGGGCGTGCTGATGACGCTGCCGA
TCGGTGGCGCCGACATGCCGGTGGTGATCTCGCTGTACAACGCGTTCACCGGGTTGGCAG
TGTCGTTCGAAGGTTACGTGCTGGGCAACGAAGCATTGATCATCGCCGGCATGATGGTCG
GCGCGGCGGGCATCCTGCTGACCCGGCTGATGGCCAAGGCGATGAACCGGCCGATCCGCA
ACGTGCTGTTCTCCAACTTCGGCGGTGGTGCTGGTGGCGAAGCGCAGGCGATCAGCGGCT
CGCAGAAGCCGATCGAAGCGGCTGACGTCGCCGCGATGATGGCCTTCGCCGAGCGCGTGG
TGATCGTGCCTGGCTACGGCATGGCCGTGGCGCAGGCGCAGCACAAGATATGGGAACTGG
CGCAGCGGCTGGGCCAGCGCGGAGTGAAGGTGAAGTTCGCGATCCACCCGGTGGCGGGGC
GCATGCCGGGGCACATGAACGTGCTGCTGGCCGAAGCAGGCGTGCCCTACGACCTGATCG
CGGACATGGACGATATCAACCCGGAGTTCGCCAACACCGACGTGGTGCTGGTGATCGGCG
CCAACGACGTGGTCAATCCGGTCGCACGAACCGATCCGGCCAGCCCGATCTACGGCATGC
CGGTGCTGGACGTGGTCAATGCGCGCAACGTGGTGGTGATCAAGCGCGGCAAGGGCACCG
GCTTCGCGGGCATCGAGAATGCGCTGTTCTACGCCGACAACACCCGCATGCTGTATGGCG
ACGGTGCCGAAGCGGCAGCCTCGCTGGTCAGCGAGTTGAAGGCGCTCGACGGCGGGCATT
GAGGACCGGGGTCGGATCCCTTTCCGCAGGAATGGGCTCTGATCCCTTTGCCGGCCAGCG
GCCGGCACTACCCCATCCACGCGTGGCCGCTGCATCGGGTAGGTGCGGGCCCTGGTCCGC
GCGCGTTTGCCGGCCAGCGGCCGGCACTACCATCCCATCCACGCATGGCGTGGATCTACC
TGCATATCCCCGGCGGGCGTGGCAACCGGCGCGCTCAGCGCGCCAGCCAGGCGCCCACGG
CCAGGCCCAGCGCCAGCCACAGCCACTCCACCGCGCCATTGGCCAGGGTGATCAGGGTCC
AGGCCAGGTGCGGGCCCATCCGCATCGTGGCGTCCCACAGGTCCAGCCCGATCGAGCCGC
CCATCCAGGCGCTGGCGATGGTCCAGTTGGCCACGGCGGCCACCAGCAGGGTGCCCACCA
CGACCAGCACGATGCGCAGCCGGCCCGGGCCGAGCGTACCCATGCGCAGCATGAACACCA
GTTCCAGGGCGGTCAGTACCGCCATCCAGCCGACCTGCCGGCCGGTCATCAGCGCCAGCA
CCATCCAGGCAAGGGGAGCAACAACCAGGCCCAGCAACAGCATGATGGGCCAGAGCCAGG
TCACGGTCCTGGCACGCGCGGCATTGGAGGACATCGAAGCTCCCTGAAGATCACCCACAG
GATACTGTGGTTTGCGGCGGTGCACCGGCGGTGCCGGAGCGGCTGGGCTAGAATGCCGTC
TTGCGTGGCCCCGGCCACGGCCCCATATCGGTCCCCATGTATTCCCGTAGCAGCGAACCT
GTCCACTTCGAGCGCGATTGCGAGGCCGTGATGGTCCCGCAGGGCGATACCGTGACCCTG
CCCGCCGGCAGCTATGGGTACATCACCCAGGCGCTGGGCGGCAGTTATTCGGTGTTTGTC
GAGGGCAACCTGTTCCGCATCGCCGGCAAGGACGGCGACGCCATCGGCAAGGAGGCGCCG
GCACCGCTGGAGCTGCCGGCCGACGCCACCGATGAACAGGTGGAACAGCTGGTATGGCAG
CAGCTGCGCACCTGCTTCGATCCGGAAATTCCGGTGAACATCGTCGAACTGGGCCTGGTC
TACGAAGTCGAGATCAAGCACCTGGACGAAGGCAAGCGCGAGATCGACGTGAAGATGACC
CTGACCGCACCGGGCTGCGGCATGGGCGACATTCTGGTCGACGACGTGCGCAGCAAGCTC
GAAATGATCCCGACGGTGGCCGAGGCCGACGTCGACCTGGTGTTCGACCCGCCGTGGAAC
CAGCACATGATGTCCGAGGCGGCCCGGCTCGAGACCGGCATGCTTTGACCCACGGCCCGC
AGTGACGCGGGCCCGGCATTACCCGCAACCAGAACAGGAAATCTCCGGTGTCCCAGTCCA
TTCCCAGCTTCGCCGTCACCCGTTCGGACCACCCGCGCAGCGCTGAAGAGCGCGCCCAGA
TCCTGGAGAAGCCGGGCTTCGGCCTGCACTTCACCGACCACATGGTGGAAGTGCGCTGGG
ACAAGGACACCGGCTGGCACAACGCCAACGTGCGCGCCTACGGCCCGCTGCAGCTGGACC
CGGCCGCGGCCGTGCTGCATTACGGCCAGGAAATCTTCGAAGGCATCAAGGCCTACCGCC
ATGCCGACGGTTCGATCTGGACCTTCCGCCCGGATGCCAATGGCCGTCGCCTGCAGCGTT
CGGCGCAGCGCCTGGCGCTGCCGGAACTGCCGGTGGAGATCTTCGTCGAATCGCTGAAGC
AGCTGATCGCGGTCGACAGTGACTGGGTGCCGTCGGCCGATGAGTCCAGCCTGTACTTCC
GTCCGTTCATGATCGGCGACGAAGCCTTCCTCGGCGTGCGTGGCGCGCACAAGGCCGGCT
ACTACGTCATCGCCAGCCCGGCCGGCCCGTACTTCGCCAAGGGCGTTGCCCCGGTGTCGA
TCTGGCTGTCCACCGAATACGCGCGTGCGGCCAAGGGCGGCACCGGTGCCGCCAAGTGCG
GTGGCAACTATGCTGCTTCGCTGCTGCCGCAGCAGAAGGCGCAGGCACAGGGCTGCTCGC
AGGTGCTGTTCCTCGACCCGGTCGAAGGCAAGTACCTGGAAGAGCTGGGTGGCATGAACG
TGTTCCTGGTCTACAAGGACGGCACGCTGGTGACCCCGGAACTGTCGGGCAGCATCCTCG
AGGGCATCACCCGCGAGAGCATCCTACAGCTGGCCCGCGACCGTGGCATGAAGGTCGAAG
AGCGCAAGGTCAGCATCGACGAGTGGAAGCAGGGCGTGGCCTCCGGCGCGATCAGCGAAG
TGTTCGCCTGCGGCACCGCGGCGGTGGTCACCCCGATCGGCCAGCTGAAGGGCGAGGGCT
TCTCGGTGGGCGACATCAACGCGCCGGCCGGCGAAGTGACCATGTCGTTGCGCAAGGAAC
TGACCGACATCCAGTACGGCCGCTTGCCGGACCGCCACAACTGGCTGGTCAAGCTGGGCT
GATCGCCCACGCTGAACTGTAGCGTCGAGCCCGCGCTCGGCGGCGCTTCCGGAAAGCCCG
TCCCCGTGACGGGCTTTCTGCGTTGTGGGGCCGGACGCCAGACCGCAGTAGGCGATTGCT
TGACGCAAATAGGTTTGCAATGCAAACTAAATTCAAGCGACCCCGATGGAGCGTGTCATG
CAGCAGTCGTCCGTCATTGATCCTTCCTCGCGCCTGCAGGCGCTGACCCGTGAATACTCG
CGGTACTCGCGAAGTGCCGGGGGCCTGTCGGCGATGGCTGGCGGCATCGCCTGCCTGGCC
TCGTTCCTTGCCGGCGCCCTGTTGCCGACCACCCTGGCGCTGCGCATCGTGCTGATTGCC
GTGCCGGTGCTGTGGATCGTCGGCAAGCAATGGCTGGCACGCCGTTATTACCAGCGGCTG
GGCCAGGTCGAGGAGCAGGTCACGCCGGTCGAACGCAATTTCCAGCGCTTTTTCATCACC
TTCACGGCGCTGGTAAGCGTGCTGGTGATCGGCAGCGTGCTGGCCCGGCTGGCGCCGATC
GGCCAACTTCCCTGGGACCTGCGCGCCATTGGCTACCTGGCCGTGGTGGCGCTGCTGCCC
TGGGTGGTGTGGCGCTGGCTGCGTACGCCGCTGGAGTTCATCGTAGGTGTGTTCCTGTTG
TGCCAGGCCGCGCTGGCCTTCACCGGGCAGGCGTATGGCTTCGGCCTGAGCACGGCCGTG
TTTCCGCTGGCATCCGTCGTACTGATCGTGGTCGGCTGGCGTGACCACCAGCGCTTCCAG
CGGCTGCAGGTGGAGATGCGCGCGTTCATGGCGGCACGGACGAACCTCGAATGACCCAGC
TGCCTGATTCCAGAGCGTTGCTTCAGCTCGACCGCTTGATCCACGAGCCGGCACGCCTGC
TGATCCTGTCGATCCTGGCAGGTGCTGAATCCGCCGAGTTCGGATTTGTCGAGCATCTCA
GCGGGTTGAGCAAGGGCAATCTCTCCAGCCATCTGAGCAAGCTTGAAGCGGCAGGGTTGG
TCGCCATCAATAAGTCGTTCCGTGGCAAGCGCCCACTGACCACCCTGCAGTTGACGCCGA
TGGGCCGTACTGCCCTGGCCGAGTACCGCACGCAGCTGGCAGCGATCGTTGCCGGCATTC
CCGATCCGGATCGAAAGGACGCCTGACATGACATTGCTTCCGCGCCTGTTTGCAGTTCTG
GTTGTTTCCTTCTCTGCTCTCACCGGCGTGGCCGCAGCCGCAGATCCGCGCCAACAGGGA
GCCACGCTGACCACGCAGTTCTACGAAGGGCACGTCGACGCCCTGTGGGAACGGATGACG
CCGCAGATGCAGGCGGGGCTGAAGTCCCCGCAGAACCTGGTGGCGCTGCGCGAGCAGGTG
CTCGCTGGCTGGGGCGCAGAAACCGAGCTGGTCAGTGAGAAGGTCGAGAAGGTTGATGGA
TTCGACACCTATCTGCGGCAGGCGCGCTTCGCCAGGAGCCCGGCCATCATCCAGGTGCTG
TGGGCCATCGATGCCGACGGGCGGATCGGCGGCTTCTACATCCGCCCGCTACAGACCACG
CCGCCGCAGGCTGCGGCGAGCGGGTTCCTCGACTACCAGACCCGCACACGGCTGCAACTC
CCGTTCGACGATGAATACTTCGTGTTCTGGGGCGGGCGTACTGTCGAACAGAACTACCAT
GCGGCCCATGCCGGCCAGCGCTTCGCGCTGGATCTGCTGGTGGTACGCGATGGCCGCTCG
CACCGTGGCGATGGGCTGCGCAACGATGACTACTACTGCTTCGGCCGCCCGATCCTCGCG
CCGGCCGACGGCACGGTGGTGGACGTGGTCGAAGGGATCGCCGACAACGTGCCGGGGCAG
ATGAACGCTGCTCAGCTCACCGGCAACCGCGTCATCCTCGATCACGGCAATGAGGAGTAC
TCGGTGCTGGCGCACTTGCGCCAGGGCAGTGTGCGGGTCGCCCAGGGACAGGTTGTCCGC
AGCGGCGCGCACCTCGGTGACTGTGGCAACAGCGGAAACTCCTCCGAACCGCACCTGCAC
TACCAGCTGCAGGCCGGGCCCGTGTTCGGTGTCGGCGAAGCGTTGCCGGCACAGTTCTCC
GGCTACGTGGCCGATGGCCAGCCGGTTGCACGCGGCGAGCCGGTCAAAGGGCAGCGCATC
CGGCCAGCGAGCGTTCCGCAGGCAAAGTAGTCAGTGCGTCCGACGCGACGGGCAGGCGCA
CTGCGGGCACGCTGCGCGGTCGTTGGGGGCAGCAGCGAACGCCGATGTCGGCATAGTCAT
TCCAGGACACGTGACGGCCCAGTCAGGTCTGTGCAGGACACGAGAAAGTTCCTTCACCTT
CACAAACCCTCGACCCGAAAAGTCTCAGAACGAACATTTCATCTTGCTGAAAAGACGCTG
AAAATCTTGTGGTGTCCGGTTTCGGCCATTAGCGTCATGTGCACGGCGGATCGTTAGGGG
GATCCGCTGACTCACCGGACTTCGAACCTCGCCAATGCAAGCCAGCCCAGGGTTCGGGCC
GGTGCTTCTGCCGATTCCGGCATTCACACCACAAGAAAGGGAAATACGATGTCCCAGGTA
ACGCAACCGCGTGTGCGTCGAGTGTGGGTGGTCCTTGGTGCGTCCGTTCTGTCATCGCTG
CTGCTGGCCACGCCTGCGCTGGCCGGTGATGTCCAGCTCAGCGGCCTGCAGTCCGCGCCG
ACGCACCAGCGTTTCATCGTGAAGTACCGCGACGGCAGCGCCGCCGTGGCCAACACCACT
GCGCTGGCTTCGTCGCTGAAGACGGCCGCCGCTGGCCTGGCCAGCAGCCAGGGCCGCGCG
CTGGGCCTGCAGGAGGTCCGCAAGCTGGCCGTCGGCCCGACCCTGGTCAAGACCGACCGT
CCGCTCGACCAGGCCGAATCCGAGCTGCTGATGCGCAAGCTGGCCGCCGACCCGAACGTG
GAATACGTCGAAGTCGACCAGATCATGCGCGCGACGCTGACCCCGAACGACACCCGCTTC
AGCGAGCAATGGGGCTTCGGCACCTCCAATGCCGGCATCAACATCCGGCCGGCCTGGGAC
AAGGCCACCGGCACCGGCGTGGTGGTGGCCGTGATCGATACCGGCATCACCAACCATGCC
GATCTCAACGCCAACATCCTGCCGGGCTATGACTTCATCAGCGACGCCGCGATGGCGCGC
GATGGCGGCGGCCGCGACAACAATCCGAACGACGAAGGCGACTGGTACGGCGCCAACGAG
TGTGGCTCGGGCATCCCGGCCTCCAACTCCAGCTGGCACGGCACCCACGTTGCCGGCACC
GTGGCCGCGGTGACCAACAACAGTACCGGCGTGGCAGGTACCGCGTTCAATGCCAAGGTC
GTGCCGGTGCGCGTGCTCGGCAAGTGCGGCGGCTACACCTCCGACATCGCCGATGCGATC
GTGTGGGCGTCCGGTGGCACCGTCAGCGGCGTACCGGCCAACGCGAATCCGGCCGAAGTC
ATCAACCTCTCGCTGGGCGGCGGTGGCAGCTGCTCGACCACCTACCAGAACGCGATCAAC
GGCGCGGTCGGCCGTGGCACCACCGTGGTGGTCGCCGCCGGCAACAGCAACACCAACGTG
TCCTCGTCGGTGCCGGCCAACTGCCCGAACGTGATCGCGGTGGCGGCGACCACCTCGGCC
GGTGCACGTGCCAGCTTCTCCAACTACGGTACCGGCATCGACATCTCGGCACCGGGCCAG
AGCATCCTGTCCACCCTCAACACCGGCACCACCACGCCGGGCAGCGCGACCTACGCGTCG
TACAACGGCACCTCGATGGCGGCGCCGCACGTGGCCGGCGTGGTCGCGCTGATGCAGTCG
GTCGCTCCGAGCCCGCTGAGCCCGGCGCAGGTCGAGAGCATCATCAAGAGCACGGCACGT
CCGCTGCCGGGCGCCTGCTCGGGTGGTTGCGGCGCCGGCATCATCGACGCCAATGCCGCC
GTGGCCGCGGCGATCAACGGTGGCGGCAACCCGAACCCGGGTGGCAACGTGCTGCAGAAC
AACGTGCCGGTGACCGGCCTGGGCGCTGCGACCGGTGCCGAGCTGAACTACACCGTCGCG
GTTCCGGCCGGCAGCACCCAGCTGCGCGTCGCGATCAGTGGCGGCAGCGGTGATGCCGAC
CTGTATGTGCGCCAGGGCAGTGCCCCGACCGATACCACCTACACCTGCCGTCCGTACCTG
AGCGGCAACAGCGAGACCTGCACCATCAACAGTCCTGCCGCCGGCACCTGGTATGTGCGG
GTGAAGGCCTACAGCACCTTCTCGGGCCTGACCCTCAACGCCCAGTACTGAGCCCAAGCC
CCTCTCCATGGGCACGCCCCGGCTCAGGCCGGGGCGTTTTTCTTTGGGTAGGTACCGGCC
TTGCAAGGGCAGCGCTTTGGTGGGTGCCGACCTTGGTCGGCACGCTGTTCCTCAGACCGA
CTCGAAGCGGTTGGCGGCCACGTTCTTGCGCACGTGCTGCGGATCGAAGATACGACCGTT
CATGGCGATGTATACGCCGCTCGGCAGCGACTGCACCGCACCGATCGCGCAGCCGATGTT
GAACTCCGCATCCGACCCACGGAACCGCGCCGGGCTGAGCGCGCCGGTCATCACGATGGT
CTTGTCCGGGATCGTCGCCAGCACCTTGCCGGTCTGCACCATCGAGTCGGTGCCGTGGGT
CACCAGCACGTGGCGGGTCGGCTGCGCGGCGATGGTGGCGCGGATCAGTTCGCGGTCTTC
ATCGTTGATGTGCAGCGAATCCTTGCGCAGGATCGGAATCACGTTGAAGCGGAACGTCAC
GCCCAGCTCGCGCAGGATCATGCCGATCTGGGGGTCGCCGATCTGGTAGTCCGACTTGTC
GTCGAAGTAGATCTTGTCGATCGTGCCACCGGTGGTGACGACCAGGAGCTCTTCCATCAT
GTGCATGCGCGAAACCAGGACAGGTACAGCGGCGCGGGGCCAGGGACACAGATGATACGG
CCCGGCGGGTGCAGCGTCAGCGTCGCTTGCCGAAGCGGGCGCGCAGCCCCGGCAGGCTGG
CGCTGAAGATCACCAGCAGGGCCAGCGCGATTTCGATCAGCGCCAGCCAGCGTGTTTCCG
GGTGGCTCCAGGCGCTCATCACGCCGTGGCTGAACCAGCCCAGCGCCAGTACCGAGGCCC
AGAACCCGGCCTTGCGCCAGCCCAGGCGCAGCGCAAAGGCCAGCGCCAGCGGCGGCGCGG
TGAACACCAGCTGGGTGGCCAGCCAGTGCTTGTCATTGATGAACCAGCCGGCGAACAGCG
CGGCCAGCCCCATCAGGGCCAGCAGCAGGACCGTGCGCGGCGGGCGGCTCATCGGGCCAA
CCGCTGCGCGATGTCGGCCACCCGGCGGCCCAGCGCGCGGGCCAGCACGGCCTCGTCGTC
GGTCGGCTGCGGGTCATCGGCGGCACCGGCCACGTGGCTGGCGCCATAGGGCGTGCCGCC
GCTGGTGGTGTGGCTCAACGCCGGTTCGGTGAACGGGATGCCGACGATCACGCAGCCATG
GTGCAGCAGCGGCACCTGCATCGACAGCAGGGTCGATTCCTGGCCGCCGTGCATCGAGGC
GGTGGAGGTGAACACGCCGGCCGGCTTGCCGGACAGGGTGCCATTGACCCATTCGGCGCC
CAGTCCATCCAGGAAGTGCTTGACCGGGGCTGCCATGTTGCCGAAGCGGGTGGGGCTGCC
GAGCAGCAGGCCCTGGCATTCCACCAGGTCCTGCACGCTCACATAGGGGGCGCCGTCGTC
GGGTACCGGCGGCTGCGCGGTCTGGGTCACGGCGGCCACTGGCGGCACCGTGCGCAGGCG
CGCGCTCATGCCCGGCACTTCGCCGATGCCCCGCGCGATCTGGCGCGCCAGCCGTGCCAC
CGAACCGCCCCGGCTGTAGTACAGCACCAGAATCTCGCCCATCGTGCCCGCTTCTCCTCG
TCGTGTGGTCGCCAGTATGGCTATCCTGCCAGCATTCCGCATCGGGTACCCTTCCACCGA
TGGAACCTTTGGATACGCTCAACCTGTGGATGGAGCGCGCGCGGGATCGCGCACGGGCCA
TCAGTTTCGGCCGCTTCCTGTGGCATCGCTTCCTCGACGACCGCCTGTTCCAGGCAGCGG
CGGCGCTGGCCTACACCACGGTGTTCGCGCTGGTACCGCTGGCGATCGTGGTGTTCGGCG
TGCTCTCGGCCTTCCCCGTCTTCGACCGCTGGAGCGACCAGCTCAGCGATTACGTCTTCT
CCAACTTCGTGCCCAATGCCGCGCGCGCGGCCGAGGGCTACCTGCGGCAGTTCTCGGCCA
GTGCCGGTCAGCTCACCGCCGCCGGCTTCATCGCGCTGGTGGTGTCGCTGCTGATCACGC
TCAACAGTGTTGAAGAAACCTTCAACCAGATCTGGCGGGTCGGCTCGACCCGGCCCAAGC
TGACCCGCTTCCTGGTCTACTGGACTGTACTGACGCTGGGCGCGATGCTCGCGGCGGCTT
CGCTGGCGGTGTCGGCGCGGGTGTTCGCGATGCCGCTGTTCGGCACCCAGGAGGGCCGCT
GGCTGGCCGAACTGGCACTGCGGCTGGCGCCGATCCTGATCGAGTTCGTCTGCATCACGC
TGATGTTCCGGGTGGTGCCGCACCACACGGTGAAGTGGCGGCATGCAGTGCCTGGCGCCA
TTCTGGCCGCGGTGATCCTGGAGCTGGTGAAGTGGGGCATCGGCGCCTACCTGGGCAGCT
TCCAGTCCTACCAGAAGCTGTATGGCACGGTCGCCTTCGTGCCGATCCTGCTGCTGTGGA
TCTACCTGTGCTGGGTGGCGGTGCTGCTGGGCGCGTCGTTGTCCTCGTCGATGGCGGCCT
TCCGCTACCAGCCGGTGGAACTGCGCCTGCCGCAGGGCTACGAGTTCTATGGCCTGCTGC
GCCTGCTCGGCCGCTTCCACCATGCCCGAGCCAAGGGCAAGGGCCTGGCCGATGATGAAA
TCCTGCGGCTGGAGCCGATGCTGACCGATTCGCTGCTGCAGGACCTGGCCTGCAACCTGC
AGGAGATCGGCCTGCTGCGCCGCGATGAACGTGGCGAATGGCTGCTCTCGCGCGACCTGG
ACCAGGTGAGCCTGGCCGATCTTTACGAATGTACCCAGTTGCGCATTCCGGTAGCCGAGC
AGCATCTGCCGTATCGCGACGACAGCCTGGGCCGTGCCGCATTGGCGGCGCTGGATGATC
TGCGACTGCCCCTGCGTGAACGCCTGAAGCGCAAGGTCAGCGATATCTATACCGACTCTG
GAGACATGCCATGACCCGCAAGACCCCGTCGCTGCTCCCGCTGGCCCTGCTGCTGGCACT
GTCGGCCTGCAAGCCGGCCCAGGAGCCGACGCCGGCCAGCAGCCAACCGCCGGCGCAGGC
ACCGACGCCGACCGCACCGGCGCCGGTCGAGGAAACCCCGGCCGAGCGCACCACCGCCGA
GTTCCCGACGCTGAAGATGAAGGCGGTGGATGGCAGCGACTACGACCTGGCCGCGCACCG
CGGCAAGTGGGTGGTGGTGAACTTCTGGGCGACCTGGTGTGCCCCCTGCCGCAAGGAGAT
GCCGGAGTTGTCGGCGCTGCACGCGATGCGCAGCAACATCGAGGTGGTCGGCCTGGCCTA
TGAAGACATCGAGGTGCCGGAGATGCAGTCGTTCCTGACCAAGCATCCGGTGACCTATCC
GATCGTGATCGTGGATCCGTTCGATCCGCCGACGGACTTCGCCACACCGCGCGGTTTGCC
GCTGACGCACCTGCTGGATCCGCAAGGCAAGCTGGCGCACACGTTCCTCGGTCCGGTGAC
GGCCGCCGACATCGAAAAGCAGATCGCAGCTGCCAAGTAGCGGGTTGGTCGGCAGGGCCT
GCGGCCCTGCACCCGCGGTAGTGCCGGCCGCTGGCCGGCAACCCCAGCAACAGCAAAAGC
AACAGCAACAGCAACAGCGGGCTATCCGTGGGATGGCGGGGCGGTGTCGGAGTGCGGGGA
CGCTGCAAGTACGTCCCTGTAAGCTTGGCAGCCGCATCCATGCGGCTGACACCCCGCACT
CCGAC
>contig00029 len=53901 cov=31.8 corr=0 origname=NODE_29_length_53901_cov_31.829690_pilon sw=shovill-spades/1.0.4 date=20220914
GGTGGTTCATCCGGGCTCTTTGGGGTCTGGAGAGGTGTGGTAACCACCATTTTCCAAAGA
TGTCCCGGATGAACAACGTACAGAGAGATCACAACTAACAGTCGACTCTACAAACCCAAG
GCAATGAGGTTTATTGCATTCAAGCAGTGAGGGAGTTTGCATAACCCTCAAACATTGAGC
GTCTTCAAGAATTCTTCTTAACCTCCCGCGTTTTAGGAATGCTTGAATGGCCTGCATGGC
AGCGCATTTCTAACATTCTCTCCGTCGCCCGCAACCACCTCTGCGGGCGGCGCCTCCCTC
CCTTTCTCCTTAGGGGAGGGGGGCTTTCATATTCCCCCTGTCCGAGAGAGACACCCATGC
ACGCCATTCTCAAGAAGGCCGCGCTCGCTGCAGCGCTGGCCACTGCTTCGCTGTCCGCGC
ACGCGCTGGAAACCAAGATCACCGTCTACGCCGACGTCGACCCGACCCTGGCACTGCTGC
GCGATGACGGCACGCCGCTGCCGGACGCCGTCACCCTGACCCACGATCCGCTGCGCGGTC
TGATCCCGGACACCCAGCGCGTCCGCATTCACTCCAACGATGAAACCGCCGATATCGAGG
CACGCATCGACGGTGCATTCGTCCTGGCCAACGAGACCGGCGCCGTCACCGTGCCGATGA
CCATCAGCCTCAACAACCGCGCACTGAGCGCCACTGCCATCGAGTACAAGGCGGCCGATC
TGTTCACCGGTGCCGGCTCTACCCCGGGCGCCTCGATTTCGATGCCGTTGACCATTGCCC
AGACCACGCCGACGCCGATTGCCACCAAGGGCCGCTACGCCGGCATCGTCAACGTCGTGT
TGAACCAGAAGGCCACCACGCCGTAATCCCCGCGCCGGCCCGCACGCCGGGCCGGCCGCT
TCTCCAGCGGTACCCCCCATGACCCCACACGCCCCCGCCGTCACCCGGCTGGCGGTCGCG
CTCGCCCTGGCAATGGTTGCTCCCCTGGTGGCGGCCCGCGGCGTGCCCGCCGGTTTCGAA
GATCTGGTCGATGGCCAGACCGAACAACTCGACATCCAGCTGTTTGGCCGCTCGGCCGGG
CTGTCACCGGTGCGCGTGACCCTGGAGCACGTGCAGCTGGAAGATCCTGCACGCGTGCTG
CAGGTGCTGGACCTGCCTGCCGAAGCACAGGCAGCGTTGCTACCGGCGTTGTCGCAGCCG
CTGCCGCGCAATAGCCACCTGGCCTGCCGCTTCGGCGGCGCCACGGCCGGTTGCGGCTAT
CTTGACCCGCCGGAGGACCCCGCCGCCGTACGCGCGCTGTACGACGAAGGCGAGGGCGCG
GTGCGCCTGTTCGTGGCGCGGCAGTGGATTCCCGGTGAGCCGGCGGCTGAGCGTTACCAC
AAGGTCACGGCCAATGCCGAGAACGCCTTCCTGCACCAGCAGACGCTCAACGTCAGCGGC
GGTCGCGACTACCAGACGCTGTCCGCGCGCGGCGTGGGCACGCTGGGCCTGTTCGACCGC
GGTCATCTGTCCGCCGAGTGGTACTACACCCAGCAACGCTACCGCAGCCGAAGCGACGAC
GACTTCCAGTTCGACAACGTCTATTACCGCCATGACCTGGGGCCGGCGCACTACCTGCAG
GCCGGTCGCATGGACCGCCGCAACCTGTCCAGTCCGCAGGGCGGCACCTTCAGTTTCAGC
ATGCTGCCGCTGGACCGCTTCCAGGGCGCGCGCGTGGGCACCACCCAGGCCTATGTGGAC
ACCGATGCCGCCGTTCAGGCCTCGCCGCTGACGGTGCTGCTGGCACGCGACGCCCGCGTC
GATGTGTTCGACGGCGAGCGGCTGTTGCAGACCTTCTACCTGCAGGCCGGCATCAACCAG
ATCGACACCCGCAATTTCCCGTTCGGCAACTACCTGGTACGCATGCGCATCTACGAAGAC
GGCGTGCTGGTGCGCACCGAGGAAGCGCCCTTCGACAAGGGCGGTGACTGGAGCAACAGC
CAGTGGCAGTGGTTCGTGCAGGGCGGCCGCCGCAACGAGCGACGCAGCGATCGTTTCGAT
GGTGAGTCGGTTGCGGTGGCGGGTGTGCGCGTGCCGCTGGGTCGTGACGCCGCCCTTACC
GCCGGTGCCGCTAACCTGGGTGGCCACAGCTACGGCGAGCTGCGCCTGGACCTGCGCCGC
GTGCTGGCCACCCAGGAAATGCGCGCCACCTTCAGCGGCATGCGGGGCAGCGACGGCAGC
CATGGCCAGCAGCACCAGCTGTCGTACCGGCGCAAGGCGTCGTGGAATCTCTACCAGCAG
CGCATGCGCGGCAAGGCCTGTCAGTTCGAGGCCGACGCGCGCGACCAGCTGGGCTGCACA
AATTCGCTCAGCGGCTCGATGTCGACGCCCGTAGCGGGTGGCAGCGCCTACCTGGGCTAC
ACCCGGCGCCAGACCTGGCGCGCCGGCTGGCATCGGCCTGGATTCGACCAGGACCCGTTC
TTCGGGCTCGATCCGCTGCTGCCGCCCGGCCCGCTGGAACCGCGCCGCGAGCCCGTGCTC
AGCCGCACCTGGCAGGCCAGCTTCAGCCGCAGCCATCGCTGGCAGGACTTCAGCGTGTCC
ACGCGCGTGGGCCTGTGGCAGCAGCACAGCACCGACAGCGTGCGCGGCAGCAACGAGCGT
GACCGTGGCATCTACTTCAACCTCAGCCTGACCCGCCTGCAGCGCAGCCATGCCAGCAGC
GGCCAGCGCCGCTATGCGGTGGACGTGCGCCAGCCGCAGCATCAGCGCCCGGCCATCGAC
TACAGCGTGGGCCAGAGCCTGCGCCAGGAACGGGATACGCACTATCGGGAGCTGAACGCC
GAACTGCGCGCCAACAACAACGATCGCTACAGCGCATCGCTGAGTGGCCAGCTGCAGAAT
GGCATTGGCAACACCAGTGCCGCCATCGCGCGCTACCAGCAGCGCGGCCGCAGTGAGCCA
GGTTACAGCGGCGCCCACAGCTCCGGTTTCGCACTTGGCCGCCGGGGTTTCTACTGGAGC
GGTGCCAACGGCGCCGACGCCGGCCTGGCCGTACAGGTGGACGGCTCTGACGACATCGAC
CTGCGTGGCGTAGCCGCCGAACTGCAGGTGGGCGGCCTGCGCCGGCAGCGGCTGCAGATC
GGCGAGCGCCGCCTGCTGCCATTGCCGTCGTACCAGTCGCATCGTGCTGAAGTGCAGGAC
GCCAGCACGCTGGACAGCATCGCCGCCATCCGCGTGCGCGGCGTGGGCGGTGCGCGGCCG
ATGTTCCTCACCCCCGGCAAGCTGATGCGCATCCCCGTGCCGATCGAAGTGACCTACACG
TTCATCGGCAGTGCCAAGGATCTTGCCGGTGCGCCGCTGGGTGGCGCCCGCATCCTCAAT
GCGCCGGTGCCGGGCACCAGCGCCAACGGCAGCTTCGTTGCCGATTTCCCACGTCGCGAA
ACAACGCTGTACCTGCTGCAGGACGACCGCCTGCTGCACTGCCCGCTGCAGGTGCGCGAG
CGCCGGCAGGTGGTGTTGCTGGTCGGCGCCGTGCACTGCGAGCCGCTGGCCGTGGCCCAG
CTGCCAGCAGAAAATCGCCAGCAGGCGCGCGTGACCCGCCTGCTGCAGGAACGCGCGTTG
ATTGCCGCCACGCCCCAGACCGCTGCCGCAGGAGGTACGCCATGAACCGGCGTTGGATGT
GTGTGTTGATGCTGGTGTGTGCGCTGATGCTGGTGATGCCACGGGCGTGGGCGCAGTGGC
CGCCGGAGACGCATCCGACGGATCAGAGCAGGGACATCGTGATGAGCTGGGACCGCTCGG
CGGTGCCGGGCGATGTGGAGCTGTGGGCGCCGCGGACGGTGCTGGGATTCAGTCACGATC
TGGCGATGAAGTATGGGCAGATCCATGTGGTTTGTGGGTCTGCTTCTGATAGTGAATTTG
GGAAATGCGCCGTAGATGGTGAGCCGGAAGCGTCAGTTGGCGTAAGTAACGTTGCGCTGC
TGTTCGTAGATCAGAGAACGGGATTGCGTATTGAACTTCAGGCGCAGGGGTATCTGCAGA
GAGTCATGTCGGATTGGGTCTGCTTCACTGATTACTGGGACCTGTCCAGAAGACGTCTGA
ATGCGTCCTACTGGTTCAAGTGCGATTCGAGTGAGCCAGCTGGTACCGGTGCCAATCTTG
AGCTTCCCTCTGGCGAACTCTCCAAGCTCGTCGCCGGCAATTGGAAGGCCACGATGCGCC
TGAACATCAAAGCTGATCCCGCCGCACCACCGGTCGCCACGGCCACCTTCAACTTCGATT
TCACCGTCACCGACTACGACGCGATCTCGATCTACTTCCCAGGCTTCGACGGCGTTGCCC
CCCTGGTCAACATGGACCTGCGCTACGACCCCATCCGCAAGGTCGTCGCCGGGCGCAAGG
AAGTGGACATGTGCCTCTACGACGGCGTGGGTTCACAGAGCGAATTCCTGGGTGTGACCG
TGCGCGACAGTGGACCACGCCCACCTCCCGGGCGGGACTTCGCGGTCTGGCATCGCGATG
GTGGCAGCGATGACACCCAGCGTCTGGACTACCAGGTTGGCCTGAAATACGGCGGAAACC
TGCTGGCCATGAAGCACGGCGAGGAACAACTGCTGCGCGGCATCGACAGCGCACAGCTGC
GGCTGGTGATGCTGCCGGGCATCAGTCAACCCGTGTACTGCGTGCCCACGCCGCTGACGC
TGGAAACGCCCCCTACACCCATCGCCAGCCAGCGCCCCGGTCTTTACGAAGGCGAGCTGA
CGGTAGAGCTGCGCGTGCCGACCGCCAAACCCTGATCCCCACGGAGGCCCATCATGAAGA
AGCTGCTGTTCTGTCTGCTGCCGCTGAGCGCACTGCTGGCCCCGCCAGCGCAGGCCAATC
TGTCCATCCATCCAATGCGTGCAGCGGTGGATGCCAAGCACGGCACGCAGATCCGCGTGT
ATTCGCAATCCACCCAGCCGCAGTACGTGCAGGCGCGTCTGCTGCGTATCAACAACCCGG
CGCAGGTGGGTGAGGAAGAAATTGAAGTGGACGCCGCCGATGCGGCGATTGCCATCACGC
CGGGCAAGTTCGCACTCAGCGGGGGTGGCAATCGCCTGATCCGGGTGATTCCGCTGCAGA
CCGTCGAAAAGGAGGCGGCGTACCGCATCTACTTCGAAGGTGTGAGAGGCCCGGATGAAA
CGCCTCTTGAGGAAGACGAGCAGGCTGCACAGGCCAATGTAGGCGTCAGCCTGGTCTGGG
GCGCGCTGGTGAACGTGGTGCCCGCCAAGGGCAGCGTGGATCTGCGATTGCAGGGCGACA
CCCTGCGCAATACCGGCACGCTGCGTGTCGGCATTACCGGTGCGTCCGAGTGCAATGCCC
GTGGCGTGTGCACACCGCTTGAGTTGTCGACGAGCCTCTATCCCGACGCCGCGCTGACCC
TGCCGGTCCAGCTCCAGCCCGGCAGCACCCTGCAACTGCAATACCGCCTGTCAAGTGACG
GCTATCGCGATCACGTAACGACCCTGGCGCCGAGCGCCTGACCTTCATTGCCCCGCCCAC
GTGCGGGGCTTCATTTCCCTTGTCCTGTTAAGGAGAACGCATGAATCACGTCTATCGTCG
TATCTGGAGTCACGCCAAGCAGTGCTGGGTGGTCGGCAGTGAATTGACCGCGCGCCGCCG
CATGGCCTCGTCGGCATCGGCCACAAGCGTGGGCGGCGTCTGTGCGCTTGCGCTTGCCAT
CGGTCTGCTGCTGCCAGAAAGCGCTCGAGCCGATGCGGATTACTTCGCCCGCTGCGAGGT
GGGGAGCTACAACCTTCATTCCTGCCTGCCAATGATTGGCGCCGCCGATTCCTATGTGGC
AGCCTCGGGAGTGTGGGGAAAAAAGCGCTATATCGCGATGGGTAATGGTGCCTACGTTGG
CGGCTCGGAAAGCACGGTGTTTGGCATTGAAGCCAAGTCCTACGGCGATCGCTCAGCGTC
ATTTGGCTACCGTGCAATCAACAACAAGGGCTACAGCGTCGCGCTGGGCGCGTTCGCGAC
GACTAATGGCATTGGCGGAATGGCGATCGGAAACGACGCAACGTCCACCTATAACGACGC
CATAGCCATTGGCAGTGGTGCCTCCGCGGGACGCACCGGCTATTCGGGAGCGATTGCGCT
GGGTGGAAGTGCGCATGCGGATTACCACGGCGTGGCAATCGGCCACAGGGCGGTGGTCTC
TGCCGCAGACTCCGTCGCGCTCGGCCCCAACTCGGAAGCAACCGAACAAGGGGTCGTTGC
GGTTGGAAGCAGCAGGAACAGGCGCCGCATCGTCAATGTGGCTGACGGGCGCTTGAATGC
CACGAGCACGGATGCCGTTACTGGGAAACAGTTGTTCGCGACTCATACACTGGCTGAATC
CGCCAGCAATCGGGTGGATGCGGCGGCGCTGGCGCTTGGCAAAGGGGCAGTGGCAGAGTC
GGATGTTTCCTATGGGGCGAATACATCGCTGGGCAATAGCGCCAAGAGCTACAACGGGGC
GAGCGTTGCGCTCGGCGACGACGCACGCGCAGGCGTAGATGTATCAGGAAACAAGGTCAA
TGGCAGGACAGGAGGGGTCTCGGTCGGGTCCGGTACCCGGAGTGCGCATGGCGCCGTGGC
CATGGGACACAAGGCAGTTGCAGGGGGAAACTTCTCCGTTGCAATCGGCTCCGATGCCGT
CGCCAATGAGGAATTGAGCACCGCCTTCGGAAAGAGCAGTATCGCGGGCGCCCAGCAGAC
CACGGCCTTGGGACGAGGCACGCAGGCCACGGCGAAGTTCGCTACCGCAGTGGGTAATCT
AGCCAGGGCAACGGGCATCAGTTCGCTGGCCCTTGGAAACAGCGCACATGCTGGGCATGA
GGACGCCGTCGCGATTGGCGCCGGTTCGGTAACCGCTTCGACCAGCTCCGTATCGGTCGG
TAGCGCCAGCAGGAAGCGGAAGATCCAGTACGTTGCTGATGGTGTAGTGGCTTCAGGCAG
CGCCGATGCCGTCACCGGCAACCAGTTGTTCCAGACCAATACCCGGCTCTCGGCCGTGGA
GAAGACCGCAGGCGATGTCACGGGCGAACTGGCCGCGGTCAAGTCAATCGCTCAGGCTGC
GACGAGCCGCATCGATGCGACGACCTTGGCGTTGGGCAGAGGTGCCACCGCAGAGAACGG
CAGCTTCGGCATCAGCACCGCACTCGGCAACAACGCCAAAGCGTACAACGGTCGCAGCGT
AGCGCTGGGCGACGACGCGCGCGCTGGTGTGGATGCGGACGGTAACAAGGCGGCCAACCA
GAATGCGGGCGTCTCGGTCGGCGCCGGAACCCGTAGCGCCAACGGGGCCGTTGCAACCGG
CTTCCGTGCAAACGCAAGCGGCAACTTCTCTATTGCTGTGGGCGGCGACGCCAAGGCCGA
GGCCGAGCACGGTACGGCGGTTGGTTATCTGAGCAAAGCCAGCGCCAGCCAAGCCACCGC
ACTGGGGCGTGGCAGCGAGGCGACGGCGCAGTTCGCCAGCGCGTTGGGCAATCTGGCCAA
GGCTACGAACACCAGCTCCGTGGCATTGGGTGACCGCGCCCAGGCCTCTCATGAGAACGC
TGTTGCGCTGGGTGCAGGTGCAGTGACCGCCTCGGCCAATTCAGTATCGGTTGGCAGCGC
CAGCCGGAAGCGGAAGATCCAGTATATCGCCGATGGCGCGGTGGGAGCCGGCAGTACCGA
TGCCGTCACCGGCAACCAGCTTCATGCCACCAACCAAGCGGTTACCAAGGCCCAGACAGC
CGCTGACGCAGCGACGACGACTGCCAACGCCGCAAAGGCGGAATCGGGCAAGGCGCTGGC
CGAGGCGGTGGCGCTGGGGGGCCTGGTTAACCAGACCGCTGTCAATGGCAACGTTCGCAT
TGGCGAGAAGAACAGCGGCACCGTGCTCGATGTGCGTAACAGCGCGAACGCGAATCGGAA
GCTGACCGGCGTGGCCGATGGTGCGGTTGGCACCAGCAGCTATGACGCCGTCAACGGCAG
GCAGCTCAACGCCACCAATGACACGGTGGCGGCGGTGGAGGGTGTGGCCAGGTCTGCGGG
CGCAGATGCTGCCGTGGCGAAGACGGATGCGGCCAAGGCGTTGGTCGAAACAGCGGCGCT
GGGCGGGCTTGTGGCCCAGGTGTCTGCGTCTGGTGATGTGCGTTTGGGGGGGAAGAACAG
CGGTTCGACGTTGGACGTGCGCAACAGCGCCAATGCCAATCGGAAGATCAGTGGTGTGGC
GGATGGATTGGTGAGCGCCAGCAGTGCTGAGGCTGTGTCCGGAAAACAACTGTATTCAAC
CAATACACGGATTTCAGTTCTGGAAGATGCAAGTCAGTTCCTAAGCATTGGCGTCGCACC
CACTAGCGAACGCGCCGATGCTGGAATGGCGGGGGTTGCTGTAGGCAACTCAGCCAAAAC
CGGCAGCGATGGGGGAACTGCGGTGGGAACTCTGGCAAAGGCCCTCGGTAGAAACTCTGT
GGCCATTGGTCGCGCTTCAGTTGTGCATGAGAATTCCGATAGTGGATTTGCACTAGGTGC
TGGAGCGGAGGTTGGCATTGCTAGTGGCGGCGCGCGGGGAGGTGTTGCTATCGGTGCCGG
AGCAAAGGTAGGCAGCGGAGCGAATGGTTCGCTTGCGATTGGCGAAGGCTCTCAGGCGAA
TGAGGCTGGAGTTGCATCATTTGGAAGTGCAACTGCTTATCGCCGGCTGGTGAACGTCGC
CCGAGGGACCGCCGACCACAACGCCACCACCGTCTCCCAGCTCAAGGATTCCCTCGCTAC
CCTCGGGGGCGGAGCAAGCATGGACGCAAGCGGCAACATCACCGCCCCGACCTACACGGT
GCAGGGTGGATCGCAGAACACCGTCGAGGATGCACTGATGGCACTCGATGGCGCTGTCAT
CACCGCAGTCCACCGTGCGGACAAGGTGGAAGGCCAGCTGAGTTCGATCTTCCAGGATTC
ACCTTCCGCCCGTGCCGATGGCATGAACCAGATCGCGCTGAATGGCGTGAATGGCATGGT
GCTGACCAACCTGGCCGACGGACGCGTGGCGCCAGGAAGCCGTGAAGCCGTAACTGGCAG
TCAGTTGCACGCCGCCGAGCAGAAGATCTCGCAGAATCGGAATGATCTGGAGGCGATGCG
CAAGGAGCGGGAGATGGGCGAGCAGGCAATGCGTGGATTGGAAGGGAGCGGTCCGATCGA
CTTCGGCGGTGCGCGTTTGACTGGTGTGGCCGACGGTTCAGTTTCTGCGGATAGTCACGA
TGTGGTTACCGGTCGCCAGTTGTTTGGCGTCAGTGATCGGGTATCCAAGATTGAGCATCA
GGGCCGCTTCCTCAAGATCGACACGGATCAGCTGAGCGAAGATGCCTTCGCAGGCTTCTT
GGGCGTTGCAATTGGTGACTCGGCTCGCACGCAGGAAGAGGGAGGGATTGCGCTGGGCGC
ATACTCCTCGGCATTAGGTATGAATTCAGTCGCGCTTGGTCGTGGGGCTGGAGTCTCGAG
TAAGGCATCGAATGCGTTTGCGATGGGTGCCGGCTCCCAAGTGTATGCGGCCAGTGGAAT
AGCGCTTGGAGCAGCGGCAATAGTCGAAGCATCGGCGAAGGGTTCGCTGGCACTAGGGGT
TGGCTCAGCTGCAAATGAGGTCAATACCGCGTCCTTTGGGAACGCTACGACCAAGCGCCG
TCTCGTAAACATCGCCAACGGCACCGCCAACCACAACGCTGCCACCGTCGGCCAGCTGCG
CGGCGCGCTCTCCGCTCTGGGAAGCGAAGTCGATGCCAACGGCAACATCGTCGGCCCCCG
CTTCAACGTACAGGGCCAGTCCCAATCCACACTCAATGGCGCATTGGAAGCGCTCGACGG
TGGAGTCGTCAGCACCACCTCGCGGGTGAACCAGGTCGAATCCCAGCTCCGCTCCGTGTT
CCAGGAGACCCCCTCGGTCCGCGCAGACGGCGCCCAGCAGCTCACCCTGGCCGGCGCCAA
CGGCATGGTCATCTCCAACGTGGCCAACGGCCTGATCGCGGCCGGCAGCCGCGATGCCGT
CAACGGTGGCCAGCTGCATTCGATGCAGCAGCAGCTCAATGGCCGCATGGATGGGCTGGA
GCAGCGCATTGACGATCAGCCGCAGGCCCGCGCCATGGCCGCAGCGTCCACGCCTTCGCC
ATCCACCGAAGAGATCGCGCCGACGCCGGAAACCAGCGGTTCTCCGCAGATTGCCTCAAC
CGGTGAAGGTGACAAGCCCACGCCGCAGCCGAAGTCGAAGCAGGACGACACCCCCAAGCC
GCAGGTTGATACCGCCGACCTGGAAAAGATGCTGGCCCGTGCCAACGAGTACACCGATGG
TGCAATCAGCACCTTCGAGCGTCGCCTGGACAAGATGGACAAGCGCTTCAACCGCATGGC
GGCGATGAGCAGCGCGCAGAGTGCGATGGCGATGAACACCGCCGGCCTGGCCACCTACAA
CCGCCTGGGTGCGGGCGTGGGCTACAGCGAGGGTGAGTCGGCGATGGCGGTGGGTTACCA
GCGTGTGCTGAACGAGAAGGGTTCGGCCACCTTCAGCCTCAATGGTGCGTTCACCAACAG
CGGTGAGCGCAGCATGGGCGTCGGTGTGGGCATCGGCTGGTAAGCCATGCCGCCCCGGCG
TAGTGCGCGTAATGAACCCCGCCGCGCCGGGGTCCTTGCCGAGGAGAAGGCAATGTACAG
ATGGGTAAGTGGAATCGTCAGCTATCGCACGTTCTATATCTGGCGGGCGCGCTATCGCTA
CTACACACGGAACCTGGATATGTGGACGCTGATGAGCGGGCTGTGCATCGCCGGTCTGCT
GCTGGCGCTGTGGTACCTGTGGCAGATGCTGGGTGTGCCGCCGCCGCGCGTGCACCCGCA
GGCAGCGGCGCTGCGCATCGACGGCGTCACCAGCGAGGCGATTCATCGCATCGTGCTGGT
ACGCCATGCTGGCAGCACGCCGGGTGCCCCGTTCACCACGCCGGAGGAGGTGCGGGCGAG
CACGCTGCGCACGATGCGGGTACGCCAGGTGATGGACAGCGAAGTGGTGTGGCGGCTGAA
AGCCGACATGCTGGCGGACATCGCCGACTACATCACCGCCACGGGTGGGTGCTTCCCTTA
CGACTGCCGGCGGGTCCTCGATCGATTGGACTACGTGCGCCAGGCGGGGGTTGAGAACGC
GCAGATCAACGCGGCGCTGTCGACGATCCTGGAGGTGTCGCTGGATCAGATGCCGCCGTT
GGAGGCAGACGAGCATGAGCGCGTGAAGAGTGGTTGGTCGGATGGGTTCAACGACATCTA
TTACCAGTCCTGGTTGCTGCGGGATCTGCAGGCCATGCACGCACAGATGATGCGGGAGTA
TCCGCAGCGAGCTCCTGCCCCGTGGTTGCCGCGGTTGTTCAGTGACCCGCTGCGCGATAC
TCGTTTTGTCTGGTAGCGGGAGCATGATGGGCATCATCTGCCAAGGCAGGTAACACCGCT
TTTGTAGAGTCGAGCTTGCTCGACTGCTCTCCGCTCAGCCATCGAAATGCCCGAAGCACC
GTGCGGACCAACGGTCCGCACCTACCAAACACGGGTGCAGCGCCCCTGTAGAGTCGAGCT
TGCTCGACTGCTCTCCGCTCAGCCATCGAAATGCCCGAAGCACCGTGCGGACCAACGGTC
CGTACCCACCCAAGGCAGGCACCGCTGCGCTACCGTCACCCGCCGATGTACGCGGTGATC
TCCGCTTCGGCCAGCAGCTGCCGCAACTGCGCCACAGACGCGCGCCGCATCGGCTTTTCA
TCCACCGGCGACAGCGGTGCCTGGCGCAGGGCATCGTAGGGCAGCACGGCCAGGTCGAAG
GTCAGCTCCTCGGCACTGAACACCCACACCGGCACATCCAGGCTGCGCTCGCGATCCATG
CGCAGGCGACGCGTCCGCGATTCGGCGGGAATGCCGTGTTCGTCCAGGAAGCGGTGCACG
GCTTCCGGGTCGTCGCTGTGCAGGTGCAGCTGCACGGGGCTGTTGGCGTCGGCGGTGCCA
TCCAGCACTGGGCCAGCCAGGCGAGGGGCGAAGCCGTGCAGGAACTCCAGCGCACGCATG
GCGGCCTCGCGGCGGCGCTGCAGCTCGTTGCCGTGTTGGGGCCCGGAGAACAGCCGCTGG
TACTCGCGCAGGGCGTCTTCGATCTCGGTGTTGCGGGGCAGGGAGGCATCGTCGTGGATG
CCGAGCCGGCTGGCGGCCTTCAACTTGGCCTGGTGGTAGTCGCGGATGCCGCCTACGGCC
ATCAGGCGGGCGGCTTCGTGGGCGAGGCGGTGGCGCCGCTCGCGGGTCTGGCTGGCAGCA
TGCTGACGGGCGCGATGCATGCGATGACTCCCTGTTGCGACCTGGCTACAGACTAGCGCA
CGGATGTGACATCTGCGTGGGTATGGCGCGGAGATGCCAACCAACGGTTGGCACCCACCA
ACGCTCTGGTAGGTGCCGACCTTGGTCGGCACAGGGCGCCAACCAAGGTTGGCATCTACC
GGAACAGCATCGGTACCAGCCAACGGTTGGCCCCCACCAACGCTTTGGTAGGTGCCGACC
TTGGTCGGCACGGGGCGCCAACCAAGGTTGGCATCTACCGGAGCGGCATCGGTACCAGCC
AACGGTTGGTACCCACCAACGCTTTGGTAGGTGCCGACCTTGGTCGGCACAGGGCGCCAA
CCAAGGGTGGCCTCTAACGGAGCCGCATCGGTGCCAACCAAGGTTGGCACCCACCCCCAC
CTGCCTCTTAGAAGATGTCGAACGCGGCGGCGTCGGCCTGCGGCGTATTGAGGTTCAGGT
CGTATTCGGTCAGGCGGTCCATGTCTTCCACCTTCACCCACTCGGTCGCGCCGTTGAGGG
TGGCCTGGACCATGCCGCTGGGCGGTTCGTTCTGCGCGATCGGGGTGTCCTTCAGCGCGG
TGCGCATGTAGTCGATCCAGATCGGCAGGGCGGCCTTGCCACCGTATTCGCGGTAACCCA
GCGAGCGGAAATCGTCGCGGCCCACCCACACGGTGGTCACGTACGGGCCGCCGAAGCCGG
AGAACCAGGCGTCGCGGTGGTCGTTGGTGGAGCCGGTCTTGCCGCCCACGTCCTCGCGGC
CGAGCACCTTGGCCTGGGCACCGGTACCGCGCTGGACCACGTCGCGCATCATCGACACCA
GCTGGTAGGCGGTGCGGGCGTCGATCGCGCGCGGGGCGGTGCGGGCATCGGGGTTGACCG
GCGCGGCCGGGGTCTCGGTCTTGGCTTCGGCCTTGGCCGCAGCGGCCGGGTCCACCTTCG
GGGCCGGGGCGCCGAAGTTGAAGCCGTCCACCACCTGGTTCACCGGCTGGTCGCTGCTGC
CGGCGCAGTCGCGGCAGGCCAGTGCCGGGTTTTCCTTGAACACCAGGTTGCCGTCGCGGT
CATTGACCTGGTCGATCAGCCAGGTGTCCACGCGCGAGCCGCCATTGGCGAACACGGCGT
AGCCACGGGCCACCGACAGCGGGGTCAGCGAGGCGGTACCCAGCGACATCGACAGGTTCG
GCGGCAGTTCCGATTCGGCGAAGCCAAACTCGCTGATGTACTTGCGCGCATAGTCCACGC
CCATGCCATCGAGCAGGCGCACCGAGACCAGGTTGCGCGACTGCACCAGCGCTTCACGCA
GACGCATCGGGCCGCGGAAGCCGCCGCCGTCGTTCTGCGGGGCCCAGGTCTTGCCGCGGC
GGTCGCGGAACACGACCGGGGCGTCGAGCACGATCGAGGCCGGGTTGTAGCCCTTGTCGA
AGGCGGCCGCATAGACAAACGGCTTGAAGCTCGAACCCGGCTGGCGACGGGCCTGGGTGG
CGCGGTTGAACTTGTTGCCGGAGAAGCTGAAGCCACCGACCAGCGCCTTCAGTGCGCCGT
TGTGGGCATCCAGCGAGACCAGCGCGGACTGGCCGCGCGGGATCTGGTCCAGCAGCCACT
CACCTTCCTTGGCACCGGCACGCACGCGCACGATGTCGCCGCGCTGCACCAGCTTGCCCG
GGGTCTTGTTGGTCCACTTGGCAGCGCCGGCCGGCAGCACGATCTCGCTGCGGTTGGCCA
GCACCACGGTGGCGCTGCCATCGGCGCCGGTGCTGGCGACGATCGCCGGCAGCAGGCCGG
CCTGGCCGTACATGCCGCGCAGGTGCTCGGCCAGGGCGGCGGCGTCTTCACCCGCACCCA
CCTGCACCTGCTTCTCCACGCCGTGCCAGCCGTGGCGGTGGTCGTACAGCAGCAGGCCGT
CGCGCACCGACTGGTTGGCGGCGGTCTGCAGGGTGGAGTCGATGGTGGTGGTGACGTGGT
AACCCTTGTTGACCACATCCCCGCCGAAGCGGGCGATCATTTCCTGGCGCACCAGCTCGG
CCACGTACGGCGCGTCGACCTGCACCGGCGGCTCATGGGCGGTGGCGTGCATCGGCACGG
CCTTGGCCGCGTCGGCCTCGGCCTGGCTGACGAACTTCAGGTCGGCCATGCGCTGCAGCA
CGTAATTGTCGCGGCGCTGGCGGGCGCGCTCCGGATTGGAGATCGGATTGCCCGAGGACG
GGAACTTGGGGATGCCGGCCAGCGAGGCCATCTCGTCCAGGTCCAGCTCGTTCAGCTTCT
TGCCGTAGTAGAACTCGGCGGCAGCGGCCACGCCGTAGGCGCGGTTGCCGAAGAAACTCT
TGTTCAGGTACAGCTCGAAGATCTCGTCCTTGCTCAGCTCGGACTCGATCTTCCGTGCCA
GCAGGATCTCGGCCAGCTTGCGGGTGTAGCTGTACTCGGAGCTGAGGAAGAACTGGCGGG
CCACCTGCTGGGTGATGGTGGAACCACCCGGCACGCGCTTGTCGTTGGTGGTGGCCAGCA
GCCACACCGCACGGCCGATGCCCATGTAGTCCACGCCGCCATGCTCGTAGAAGCGGGCGT
CCTCGGTGGCCAGGAAGGCCTGCTTCAGGCGCTCGGGCACGTCCTTCATGGTGATCGGGG
TGCGCCGGGTCTCGCCGAACACCGCCATCAGCTTGCCGTCGGCAGCATAGACGTACATCG
GCTCCTGCATTTCCACGTCGCGCAGGGTCTGCACGTCGGGAAGCTTGGAGGACACAGCGT
AGTACAGACCGCCCACGGCGGCCGCGCCGATCAGCGCCAGGACCAGGACAATCAGGAAGA
TCCAGCGCAGCCAGCGGCGGAGTCGAGTCATCGGGTTCAGATTCCGATTGCGAATTTCGT
GGTCGCAGAGTATAGATTACGCAAGGTGGCGGCTGGGGTCGGCACCGGGGAGCGCAAGGG
GAACAGTCAGGGGCTGCATGGTGAATCCGTGAGGAACTTCACAGCAGGGCCGTTGCCATT
TGCTAAGAATACGTTATTAATGCTCGGGCGCAGGTCTTGCGTCCAAGTGCCCGTCGGCAG
GGGAGAAACCGTGGGGCTCATCCCAAAAAGTCAGTCGCCGCTTGTAGGCGTCGACATCAG
TTCGACTGCGGTAAAGCTTTTGCAGCTGTCCCGCAGCGGCAATCGTTTCCGTGTGGAACA
TTACGCTGTGGAACCTCTTCCGCCGAATGCGGTGGTAGAGAAGAACATCGTGGAAGTGGA
GGCCGTGGGTGAGGCCATCCGCCGTGCCATGAACCGTTCAGGCAGCAAGGCCAAGCTGGC
CGCTGCCGCCGTCGCCGGGTCGGCGGTGATCACCAAGGTGATCCCGATGCCGGCCGAACT
CGACGAGAACGACATGGAAGCCCAGATCGAGCTGGAAGCGGTCAACTACATTCCGTACCC
GATCGAGGAAGTGAACCTGGACTTCGAGGTGATCGGGGCGATCCCGAACAACCCGGAGAT
GGTCCAGGTGCTGCTGGCCGCGTCGCGTTCGGAGAACGTGGAACTGCGCCAGTCGGCCCT
GGAACTGGGTGGCCTGCAGGCCAAGGTGATGGACGTGGAGGCCTTCGCGGTCGAGAACGC
CTACGCCCTGGTCGCCAGCGAGCTGCCGGTGTCCATCGACGGCGTGGTCGCGCTGGTCGA
TATCGGCGCCACCATGACCACCCTCAACGTCCTGCGCGGCGGCCGCAGCCTGTACAGCCG
CGAACAGGTGTTCGGTGGCAAGCAGCTGACCGACGAGATCATGCGCCGTTACGGCCTGAG
CTACGAGGAGGCCGGCCTGGCCAAGCGCCAGGGCGGGCTGCCGGAAAGCTACGAGATGGA
AGTGCTGGAGCCGTTCAAGGAAGCCACGGTCCAGCAGATCAGCCGCCTGCTGCAGTTCTT
CTATGCAGGCAGTGAGTTCAACCGCGTTGATCACATCGTGCTGGCCGGCGGCTGCGCCGT
GCTGGGCGGGCTGCCGGAAATGGTCGAGGAGCAGCTGGGCGTGCCGACCGTGGTCGCCAA
CCCGCTGGCACAGATGACCCTGGGCCCCAAGGTGAATGCGCATGCGCTGGCCCAGGATGC
CCCCGCGCTGATGATCGCCACCGGTCTGGCGCTGAGGAGCTTCGACTGATGGCACGCATC
AATCTATTGCCCTGGCGCGCCGAGCGGCGCAAGCAACGCCAGCGCGAGTTCTACGCAATG
CTGGGCATGGCCGCGATCGGTGGCCTGCTGCTGTCGCTGCTGATCTGGTTCTATTACGAC
CGGCAGGTGAGCGGCCAGATGGACCGCAATGCCTATCTGGAAGCCGAGATCGAGAAGGTC
AAGGAACAGAACAAGGAGATCGACCGCCTCGATGCGCAGAAGGACCGCCTGCTGGCCCGC
AAGAAGGTGATCGAGGAACTGCAGGCCAAGCGCTCGCAGATGGTCCACCTGTTCGACGCG
TTGGTGCGCACGATTCCCGACGGCGTGGTGCTGACCGCCCTGCAGCAGGAGGGGGACATG
CTCACCCTCGAGGGACGCACCCAGTCCAATGCACGCGTGTCGGCTTACATGCGCAACCTG
GAAACCTCCGGCTGGATGACCAACCCGGAGCTGTCGATCATCCAGGCCAGTGCCGGCGAC
AAGAGTGCAGCCGGTCCGGTATCGGACATCAAGGCACTGCCGTACATGTTCAAGGTCACG
GTGAAGCTGCCGGCGCAGAGTGAAGAGACAGGCACTGCCGGTTTGAACGCGGATGGCAGC
GTGGCGGCCGCCCCGGCTGCGACGCCCGCCGTGGCGCCGCTTGCCGCCGGCCCCGATGTG
GCGGCCCCGGCTGCTGCACCAGCACCGGCCCCGGCCCAACCGGCGGCGGCCCCGGCCGCA
GCACCCGCCAGCGCACCGGCGCCTGCACCGGCCAAGCCGAACCAGCCCGCCGCACCGGCT
CCGGCCGCCAGGCCTGAGGGCAGCCGCCTGGCGCAGCCGCCGCAGGCCTCTTACGCCCCG
CTGCAGGGGGACCGCGCATGAGCCAGAAAATCGATCTGAAGAACCTGGATTTCAACGACA
TCGGCAACTGGCCGCAGAAGGCCAAGATCGTTTTCTGTTCGTTGCTGGCCCTGGTCATCA
TGTTCGTTGCATGGATGCTGCTGATCAGCGGCAAGCGCGATGAACTGGCCAGCCTGGAAT
CGAAGGAAAGCGATCTGCGTACCGAGTTCTCCAAGCAGCAGGAACGCGCGGTGAACCTGG
GGCCGCTGAAGCAGCAGCTGGCACAGATGGAGCAGGTGCTGCAGCAGATGCTGCGGCAGC
TGCCCAGCAAGACCGAAATGCCGGACCTGATCATCGACATTTCGCAGACTGCGCTGTCCA
GCGGCCTGACCAGCCAGCTGTTCGAACCGGAACAGGAGCAGGTCAAGGAGTTCTACGCCG
AGAAGCCGATCAAGCTGAAGATGGTGGGCAGCTACCACCAGTTCGGTGCGTTCGTCAGTG
GCGTGGCCTCGCTGCCGCGCGTGGTGATCCTGACCATGCACGACATCAATCTGAAGCCGG
CGGACAAGGCTGGCGGTGGTTCGCGTGCCGGTGCGCTGGAATTGTCCGGCACGGTCAAGA
CCTACCGGTATCTCGACGAAACCGAGGTGCAGGAACAGCAGAAGGCTGAAGCCGGCAAGG
AGGGCAGCAAGTGATCCGTTCCTTCTTTGCACGCTGCGGGATGGCCGCTGCCGTATTGCT
GCTGGCCGCCTGCGGCCGTGGCGTGACCAGCACGCCGGGCGATGCGCCGAATCTCGAGAA
GTGGGTGGAAGGCGAACGTGCCCGGCCGGCGCAGCCGCTGGAACCGTTGCCTGTGATGCA
GCAGTTCGAGACCTTCGAATACTCCGCGCAGGGCCTGCGTGATCCGTTCACCGATGCCTG
GACCAATCCGCAGGGGAATGGCGGATTGCGGCCGGATCCTAACCGGCGCAAGGAGCCCCT
GGAGGGCTTCCCGCTGGACGCACTGGACATGGTCGGTACCATCGGCACCGGCGGCGGCAC
CGTCGCACTGGTGATGGGGCCGGACAAGGTGACCTACCGGGTGCGCCCGGGCGGTTACCT
GGGGCAGAGCGACGGGCGGGTCACTGCGGTCTTCGAAGACCGTGTGGAGCTGATCGAACT
GGTGCCGGATGGCGCGGGTGGCTGGCTGGAACGGCCGGCAAAGCTCTCGCTTGAAGATCA
ATGATCGTTTACTGGGGATAGCACGATGACCTTTCACCAAGCCAAGGGGCTGCGTCCCAA
CCGGCGCTCTACCTTGAACCGTGTCAGCGCGTTGGGAGTCGCGCTGATGCTGGCCTGCGC
TCCGGCGCTGGCCGCCGCACCGGCGGAGAAGCCGGTGGGCACCACCGTCGCACCGGCCGC
GGCACCGGCCGGCCTGTCGGTGGCCAAGATCGATTTCAAGCGCGGCGATGATGGCGCGGG
CCGCCTGATCGTGCAGTTTGACGGCCAGGGCGCGATCCCGGACCTGCGCACGCAGGGCAA
CAGCGTGGTGGTCGACGTGGGCAATGCCCGCCTGCCGGCCAACCTGCAGAAGCCGTTGAA
CGTCGTCGACTTCGCCACGCCGGTGCAGCGCATCGACGCCAAGCCGTCCGGCGCCGGCAC
CCAGCTGGTGCTGAGCACCGGCGGTGCGGTGGAGTCACTGGCCTACCAGAGCGGCAACGA
ATACGTGGTGGAGATCAGCGCGCGGCAGGCTCCGGCCGCCGTCGGTGCAGTGACCGCCGG
CAGCGTCACCCAGGCCGCAAAGGCCGTCGGCCAGCGTGGCTTCACCGGCAAGCCGGTGAC
CTTCAATTTCCAGGACGTGCCAGTGCGCACCGTGCTGCAGTTGATCGCCGAAGAGTCCAA
CCTCAACGTGGTGGCCTCCGACTCGGTGCAGGGCAATGTGACCCTGCGCCTGGTCAACGT
GCCGTGGGACCAGGCACTGGACATCGTGCTGCGTGCCAAGGGCCTGGACAAGCGACGCGA
TGGCAGCGTGATCTGGGTCGGCCCGCAGGCCGAGCTGGCCAAGTTCGAGCAGGAGAAGGA
AGACGCGCGCATCGCCATCGAGAACCGCGAAGACCTGGTGACCGATTACGTCCAGATCAA
CTACCACAGCGCCACCCAGATCTTCAAAGCCCTGACCGAAGCCAAGGGCATCGGCGGGGG
GGGCGGTGGTGGCGCAGGTGGCGGTGGTGGTGGGTCGTCGCAGGAGGAGAGTGGCTTCCT
GTCCGGCCGTGGCCGCATCGTTGCCGACGAGCGCACCAACACGCTGATGATCAGCGACAT
TCCGAAAAAGATCGCGCGCATGCGCGAGCTGATCAACGTGATCGACCGTCCGGTCGACCA
GGTGCTGATCGAAAGCCGCATCGTCATCGCCACCGATACGTTCGCGCGTGAGCTGGGTGC
GCGGTTCGGCATCAGTGGCAGCCGCGACAACGCCTACTTCAGCGGCAATCTGGAAGCCAA
CGAGGCAACCCGCAAATCGCAGGTCGAAGCCAATGCGACCAACGCCAAGGCCTACCGCGA
CTGGCTGGCCGGTGGCAGTACGGGCCCGGCGCCGGTGCCGGTCGGCTCGGCAATCACCCG
TGGCCTGAACTGGGCCATGCCGGCGGCGTCCACCAACCCGGCAGGCTCGCTTGCGCTGTC
GATCCTCAATGCCGGCTACCTGCTGGACGTCGAGCTGTCGGCCATGCAGGAGGAGTCGCG
TGGTGAAGTGATCTCCAACCCGCGCGTGGTCACCACCAACCAGCGCGAGGCCCTGATCAA
GCAGGGTAAGGAAATCGGCTATGTGACCATCAGCGCCGGTGCGGGCGGTGTCGCTACGCC
GAACGTGCAGTTCAAGGAAGTGGTGCTGGAACTGAAGGTCACCCCGACCATCACCAACGA
CAACCGCGTGTTCCTCAACATGCAGGTGAAGAAGGATGAAGTGGACCGGCTGATCCAGCT
GGAAGGCTATGGCACCGTGCCGTCGATCAACCGCCGCGAAGTGAACACCGCAGTGCTGGT
CGAGGACGGGCAGACCGTGGTCATCGGTGGTGTGTACGAGTTCACCGACCGCAACAGCAT
CAGCAAGGTTCCGTTCCTGGGCGATGTACCGTTCCTGGGCAACCTGTTCAAGAAGCGTGG
CCGCAGCAAGGACAAGGCCGAGCTGCTGGTGTTCGTTACCCCGAAGGTGCTGCGCGTAGC
CAGGCAGAACTGAGCCAGCGCACCCTCGACACGAAGAAGGGCCGCCATGTGCGGCCCTTC
TTCGTTCATGCCGGACGTAATCCGCGGATGCGGATGATCCGGTAGATCCACGCCATGCGT
GGATGAGAGGCCCGTTCAGCCGTTCTTGATGCCAATCGCAGGGCACCCTGCGATGATGTC
GGGAACCCGTGCCGTCCCGCGCCGGTCAAAGGCCCCCATGAACCTGCCACCGCCGATGCC
CGAAACCGTCTCGCCGCCGCCCGCGCCGGCCGCCTCCCGCCTGCATGGCGCCTTCAACCA
GTTGCGCGACGCGCTGTCGGCTGAAATCGTCGGCCAGGCGGCTTTGGTCGAACGCCTGTT
GATCGCATTGCTGGCCGACGGGCACCTGCTGGTGGAGGGCGCGCCGGGCCTGGCCAAGAC
CACGGCCATCCGCGCACTGGCCTCGCGCCTGGAGGCGGATTTCGCCCGCGTGCAGTTCAC
CCCCGACCTGCTGCCGGCCGACCTGACCGGCACCGAGATCTGGCGCCCGCAGGAAGGGCG
CTTCGAATTCGTACCCGGCCCGATCTTCCACCCGATCCTGCTGGCCGATGAAATCAATCG
CGCGCCAGCCAAGGTGCAGTCGGCACTGCTGGAAGCGATGGGTGAGCGCCAGGTCACCGT
TGGCCGCCACACCTATGCGTTGCCGCCGCTGTTCCTGGTGATGGCCACGCAGAACCCGAT
CGAGCAGGAAGGTACCTTCCCGCTGCCGGAAGCGCAGCTGGACCGTTTCCTGATGCACGT
ACGCATCGGCTATCCGGACCAGGCGGCCGAATCGGAGATCCTGCGGCTCGCTCGCGAGCG
TGCCCGTGGCGCACTGGGCGAGGCGGCACCCGCACCGGCGAAGTTGCCGATGCAGGATGT
GTTCGACGCCCGCCGCGAAGTGCTGGACCTGCACATGGCGCCGGCGCTGGAGCGCTACCT
GGTCGAACTTGTGCTGGCCTCACGTGATCCGTCGCGCTATGACGCCGGCCTCGGGCGCCG
CATCGCCTGGGGCGCAAGCCCGCGTGGTTCCATTGCGTTGGAACGCTGCGCCCGTGCACG
CGCCTGGTTGGCCGGCCGCGACTTCGTCACCCCCGACGATGTGCGTGCGGTCGCCGCCGA
CGTGCTACGCCATCGCGTGCTGCCCAGCTACGAAGCCACCGCCGAAGGCTGGGATGGCGA
ACGCCTGGTGCAGGAGCTGCTGGCCCGGGTGCCGGCACCCTGAGCCCGCGCATGACCGAT
CCATCCCTGGAAGCCGCATCCACCGTCAGTGATGGCGACGGACTGCGCCCGCACCTGTCC
GAACTGGTGGCCCTGCGCCGGCTGGCACAGCGGCCGCCGCCGCCACGCCGTGGCCGTGCC
GGCAACGCCGGGCAGGCGCCGTCGCCGCTGCGTGGGCGTGGCATGGAGTACGCCGAGTCA
CGCGAGTACGTGGCCGGTGATGATGCACGGCATATCGACTGGCGCGTGACCGCGCGGACC
GGCCGTGCCCATACCAAGCTGTTCCAGGCCGAGCGCGAGCGGGTCAGCCTGATCGTGGCC
GATACGTCGCCGGCGCTGTATTTCGGCACCCGCGTGCGATTCAAGTCGGTGCAGGCGGCA
CGCGCGGGCGCCGTCGCCGCGTGGTCGGCGCAGCGCCGCGGTGATCGCGTGGGTGCCCTG
CGCGGCAGCGACCGCGAAGCGCCGATTGCACCCGCGGGTGGGCCGCGTGGTGTACTGCGC
GTGCTCGACGCACTCACCCGCTGGTACACGCAGCCGCCCGCCGACGATCTCGGCCTGGAA
CGCGCGCTGGACCATGCCGCCCGCGTGCTGCGCCCCGGGGCGCGCATGCTGGTGCTGGCC
GATCCGCAGCAGGCCGCGCGGATTCCCGTCGTGCGCTGGAGCGCGCTGGCCCAGCACCAT
GACCTCAGCCTGGTGCTGCTGGTCGATCCCCTCGAGCTGCAACCGCCCTCGGCGGCCCTG
CAGTTCCAGACCGCGCAGCAGCGCATTGGCCTCGACCTGCGTCGTAGCGAGGTGCAGGCG
CACTGGCAGGCGCACTTCGTCGAACCACTGCAGGCGCTGCGCCGCCAGCTCGGCGCACGC
CGCGTTGACGTGCAGGTGTTGTCCACCGATGCGCCCAGCGACGCCTGGTTGGCACCACCG
GTAACCGAGGTGCCGGCATGAGCGCCAACCTTCCGCTACGCGATGTGCAGTTGCCGCCGG
CACCGTCGTGGTGGCCGCCGGCCCCCGGCTATCTGATGGTCGGGGGCGCGGTGTTGCTGG
TGATCCTGGCGCTGGCCCTGCTGTGGTGGAAACGCCGCCGTCGTCGCCAACGCTGGTTGC
AGGCGTTCGACCAGGAGCTGGCCACCACCGCCGATGCCACCGCGGAACTGGCGGCGATCG
CCGGCCTGCTGCGTCGCGCCGCGCGACAGGCACAGCCCGGCAGTGAATCCCTGCGTGACG
ATGCCTGGTGGCGGCGCGTGGATCCGAAGGGCACGTTGCCGGATGCGCGCCGCAACCTCC
TGGCCGAAGGTGCCTATCGTCCCCGCGTGGACGCCAGCGAAGTGGCGGCCGTGCGTAGCT
GGGCGCGCGAGCGCTACCTGGCGATGCTGCTGGAGCGCCGCCGATGAACCTGCTGGCAAG
TTACTGGCCATGGCCCGACCTGCAGCTGGCGTGGCCGCTGGCCCTGCTGGCGCTGCCGTT
GCCGTTGCTGATGCGCTGGTGGAAGCGTCGTGCCGATCCCGGCGCTGCGCTGCGCGTGCC
CTATGCGGCGACGGAACTGGAAGCGCTGGCCGGTGGCGGCCGCGTCGATGGGTCGTGGCT
GCGTACGCTGCTGTTGTGGCTGGGCTGGTGCGCGCTGTGTGTCGCACTGGCTCGCCCGCA
ACAGCTGGGCGAAGCGATCACGCCACCGCAGCAGGGCCGGCAGATGATGCTGGCGATGGA
CGTGTCCGGCAGCATGGGCGAGGGCGACATGGTGCTGGGGGGGCAGGCGGTGGATCGCCT
CACCGCAGCCAAGGCCGTGCTGGCCGATTTCCTGGATCGTCGTGCCGGCGATCGCATCGG
CCTGCTGATCTTCGGGGACCGCGCTTATACGCTCACGCCACTCACTGCGGACCTGGCCAG
TGTGCGCGACCAGCTGCGCGACAGCGTGGTCGGCCTGGCCGGGCGCGAGACGGCCATCGG
TGATGCCATCGGCCTGGCGGTGAAGCGCCTGCGCAGCCAGCCGGAAGGGCAACGTGTACT
GATCCTGCTGACCGATGGCGTCAGCAATGCCGGCGTGCTGGAACCGCTGCGTGCGGCCGA
AGTCGCGCAGGCCGAAGGGGTGCGCATCCACACCGTCGCGTTCGGTGGCGATGGCAGCAT
GCGCTTCCTCGGTATTCCGATTTCCGCTGACCAGGACCCGGTCGACGAGGCCACGTTAAA
GAAGATTGCCAGCCTGACGGGTGGCCAGTTCTTCCGCGCACGCGATACCGCGCAGCTGGC
CGGCATCTACGCCGAACTGGATCGTCTGGAGCCGATCGCTGCGAAGGGGCCGAGCCTGCG
CCCGCGCGAGGAGCGCTATGCGTGGCCATTGGGCCTGGCCTTGCTGCTGGGGGCATTGGC
ATGGGTGTGGCCGGAGCGCCGTCGATGATCGCATTGGCATCCCATCTTCCCGACTGGAAT
GCACTGCACTTCCTGCGCCCGGAATGGCTGTGGGCCTTGCTGGCCTTGCCGGTGATTCTC
GCCGTGGCGCTGTACCGGCAGCGGCGCAACGATGCGTGGCGGCAGGCGGTGGATGCGCAC
CTGTTGCCGCATCTGCTGGCCGCCGGTGCTCGCCGTCGCGTGCGGCTGCCATTGGCAGTG
CTGCTGGGTTGGACGCTGGCAGCACTGGCGATGGCGGGGCCGAGCTGGCGGCAGCAGGCA
CAGCCGATGTTCCAGCCCAGCGCACCGCTGCTGATCGTGCTGGATCTGTCCAGCCGCATC
ACTGCCACCGACCTGCCACCGTCGCGCCTGCTGCAGGCAAGGGCCAAGGTCGGCGAGCTC
CTGCGTGCACGCAAGGGTGGGCAGGTGGGGCTGGTGGTGTACGCCGAAGATGCCTACACC
GTCGCGCCGCTGACCGATGACGGCAGCAACGTCGCGCTGTATCTGGATGCCTTGTCGCCG
GATGTGATGCCGCGTGATGGCCAGCGTGCCGACCGTGGCATCGACTGGGCCACGCGGCTG
ATGCGGCAGATCGCTGCACCGCAGGGACAGATCCTGCTGGTCACCGATCAAGCCGATGGT
GAAGCTGCATTGGCGGCCGCGCAGGCACGTGGTCTCGGCCTGCAGGTGTCGGTGCTGGGG
CTCGGTACACCGGCGGGTGCGGCGTATCGTGACGACAGCGGACAGATCCGCCAGGCTGCG
CTGGACGAAGGTCGCCTGCGTGCGGTGGCCACGGCAGGTGGCGGTCGCTATGCGCGCATC
ACCGCCGATGGCAGTGACCTGCGCGCACTGGGTGTGCTTGATGCACGCGAAGGTACTGCG
GCGCAGCGGCCCGGCGAGGGCAGGCAATGGCGCGATGAAGGATTCTGGCTGCTGCCACCG
GTGATGCTGCTGGCGCTGCTCGCCTTCAGACGCCGCGCGCTGCTGGCCGCAGTACTGGCG
GTCGGCCTGCTGCCATGGATGGGGGATGTGCAGGCGCAGGCACCTTCAGCGCCCGCTTCG
CCGCCATCGCAGGGCACGCTGTGGAAGCGCGCCGACCAGTTGCAGCACCAGCGCCTGGCC
GACGGCGTGCAGGCCTATCGCGCGGGCGACTTCGCCACTGCGCGCAAGCAGTTCGAGGGC
ATCGACAGTGATGCGGGCTGGTACAACCTGGCCAACACGCTGGCGCGCCAGGGCAGCTAC
GACGAAGCCATCGCCGCCTACGACCGCGCGCTGGCGCTGCATCCCGGCATGGCCGATGCG
GTCGCCAACCGTGCCGTGGTTGATGCCGCACGCAGGCGCAAGCAGTCGGGGGGGCGGGGC
CAGGACCAGCAGAAACCGCAGCAGAACGGGCAGCAGAAGCAGCAGAACAATTCACAGGGC
CAGCGGAACCCGCAGGGCCAGCAACCGCAGCAAGGCCAGAAGGATCCAGGACAGGGTCAG
CCACCATCTCAGCAGGGCCAGCAGGGGCAGCCCCAGGCGGGTGACGACGACGCGCAGTCG
GCGCCTCAGCCCGGCGAGCGTGGCCGCGATGGACAGCAGGCGCCACCACAGGTGGAGGAT
GCCAAGGCGCAGGCCCAGGCTGATGAGCAGCAGCGCCAGCGCATGCAGCAGGCGATGCAG
CAGGCACGTGAGGGCAAAGGCGAACAGGATGGCAAACCCGTGCCAGGCAGTGACGGCACT
ACTCCGCGCCAACGCGAGGAGCAACAGGCGGTGGAGGCGTGGATGCGGCGCGTGCCGGAT
GATCCGGGCGCATTGCTGCGGGCCAAGTTCCAGCTGGAAAATGAACGCAGGAAGAGGGAA
GGGCGATGACGCGGGCGATCAACATGCACGGGCACTGGCCCCGACAGGTACTGGCGGCGC
TGCTGCTGTGGCTGCCGCTGCTGGCCTGGGCGCAGCCGCGCGCGTGGCTGGACCGCGACC
GCATCGCGATGGGCGACACGGTCACGCTCAATGTCGAGAGCGACCAGGGCGCCCCTGACT
TCACACCGTTGCGTACCGACTTCGACCTCAGCGGGCAGACCAGCAGCCGCCAGGTGGAGT
GGAGCAACGGCAGCATGCAGCAGCGCAACCTGTATGGCGTGGCGCTGACGCCACGGCGCA
TCGGTGCACTGGTGGTGCCGGGCCTGCAGGTGGGCAGCGTCCGTACCGCGCCGCTGACCC
TGCAGGTGGATGCCGCTGCCGTGGCCGGCCCCGACAGCAATGCGGTGGCATTCATCGAAA
CCGTTGTCGATGACGAAACGCCGTATGTGCAGCAGAGCGTAGGCGTGGTGGTGAGGCTGT
TCTTCGCCTCTCAGCTGGCCTCTGGCGAACTGGTGCTGGATACCCCGGCGGGTGCGTCGC
TGCAGCGGGTAGGCGATGACCGCACCGATGTGCGGCAGGTCAACGGCCGCCGCTACAACG
TGGTCGAGCGCCGCTTCCTGCTGATCCCCGAGCGCAGCGGTGCACTTCGGCTGGCCGGTG
CGCGTTTCAGTGGGCGCAGTGCCGGTGGCTTCTTCGACGACTTCTTCGGCGGCGGCGACG
GCCGCATGAATGCCACCGGCGCCGATCGCACGCTGCAGGTGCAGGCGCAACCGGCACAGG
CGCCGCAGCCATGGCTTCCGCTGCAGAGCCTCCAGCTGCGCTACACCAGTGCGCCGACCA
GCGCCCGTACCGGTGAGGCCGCCACTGTGGTGGTCGAGGCGATGGCCGAAGGGGCAACCC
GCGCACAGTTCACCGACCTGCCGGTGCCGGATCTGGGCACCCACGCGCAGGTATTCGCCG
AACCTGCGCAGTACGAAGAATCGTTCAATGGCAGCACGCCGCGGCTGAAGATCACCCGCC
GCTATTCGATCGTGCCGCGCCAGCCAGGCTCGCTGGTGGTGCCGGGGCCGCGCCTGCCGT
GGTGGGATGTGCGCGCGGGCAAGGCGCAGGAAGCGAAGCTGCCGGACCTGACACTGGCTG
TCGCAGCCGGTAATGGCGGTGGCAGTGCTTCACCTGCGCCGCTGCCGCCGATCGACACCA
ATGCCGCGCTGCCCGGCAGCGATGGCCAGGACAGCCGCATCGCCGCGACCGATCCGCGCG
CCGGTGGTCTGGCCGAACGCCCGTGGCCGTGGATGGGCGCGGCCATCGGCCTGGCGCTGC
TGTGGCTGCTGACCCTGTTGTGGGGCTGGCAGCGAGGCCGCCGACCGCGTGCGGCGACGC
CTGCAGTCGGCAGGCCCTCTGTGCCGACTGTGGCGAGCGGACGTGCCGGCCTGGCCGAAC
TGCGCCGCGCGCTCGATGGCGAGGGGTTCGACCAGGTTGAAGCACAACTGTGTGCGATGG
CCGACGTTGAACGCATCGAACAGCTCATCGCGCGGCTTGAGGATGCAGCCCAGCGCCAGG
TGCTGCAGGACCTGCAGCAGGCACGCTGGGGCGGGCAGGGCGACCTGGCATCGCTGCGCG
CACGTCTGCGCGAGGTCTTCCGTGACGGACCGCACTGGTCGGCGGCTACCGGCGCCGCTG
ACACTGGCCTGGCGCCGCTGTATCCAACGCGGCGAACCTGAACCGGCGCCGCTTGCGCGC
TTTGTTAGAGTGCATTCATTTTTCGAGGAAACCCGCGCATGACAGCAGCTGCTGCCGACA
AGAAGAAGTTGCCCCTGCATTGGAAGATGGGCATCGGCTTTGCGATCGGCCTGATCCTGG
GACTGATCGTGCACGCCCTGGGCGGCAGCGTCGATGGTCTGCAGGCCGGTGCCAAGTGGG
TAATGGACTACATCACCACCCCGGCGTCGGGCCTGTTCCTCAACCTGATCTTCATGCTGA
TCGTGCCGCTGATCTTCTCGGCGCTGATCATGGGCGTGTCGGAGATGGGCGACATCCGCG
CCCTTGGCCGCATCGGCTGGAAGACCCTGGCGTATACCGTGCTGCTGTCCGGCATTGCCG
TGGGCATCGGCCTGGTGCTGGTCAACCTGCTCAAGCCGGGTGCCGGCGTCGATCCGCAGG
TCGCCGCGATGATGCTCTCGGAGAACGCCGAGCGCAGCAAGGAAATCGTTGCTGGCATCC
ATGGCACGCCGAAGGGCATGGACATGCTGCTGTCGATCGTGCCGAGCAACGTGCTGCAGG
CCGCGTCCGACAACGGCGCGATCCTGTCGCTGATGTTCTTCGCGCTGATGTTCGGCATCG
GCATGGTGCTGACCGACGATGAGAAGGTCGCGCCGCTGCGCCGCGCCATTGAAGGCGTGT
TCGAAATCTCGATGACCCTGATCAACCTGGTCATCCGCCTGGCCCCATATGCGGTGGCCT
GCTTCATGTTCAACCTGGCCGCGCTGTTCGGCTTCGAGCTGATCATCCGCCTCGGTGCCT
ACGTGGGCGTGGTGGTGCTGGCACTCGGCCTGCACATGATCGTGACCTACGGTACCGCCG
TTTGGCTGTCCGGCCGTTCGCCGCTGTCGTTCTTCCGCGATACCCAGGAAGCGACGGTGA
TGGCGTTCTCCACCGCCTCCAGCAACGCCACCCTGCCGACCGCGCTGCGCGTGGCCGACC
AGATGGGCCTGCCGCAGCGCGTGTCGCGCTTCGTGCTGACCGTGGGCGCCACCGCCAACC
AGAACGGCACCGCGCTGTTCGAGGGCGTGACGGTGATCTTCCTGGCCCAGTTCTTCGGCG
TGGACCTGAGCATCGGCCAGCAGATCATGGTGATGGCGGTCTGCATCCTCGGTGGCATCG
GCACCGCCGGCGTGCCGTCGGGCTCGCTGCCGGTGGTGGCGATGATCTGTGCGATGGTGG
GCGTGAACCCGCTGGGCATTGGCCTGATCCTGGGCGTGAATCACTTCCTGGACATGTGCC
GTACGGCGCTGAACGTGACCGGCGACCTGGCCCTGACCACCCTGGTGGCCAAGGGCGAAT
CGCACGACGGCCCGGCGCTGGGCCCGCAGCAGGACTGAGTCCAACGCCACCGCTGGCGAC
CTGATCGGGGTCGGATTCCTTTCCGCAAGGAAAGGGCTCCGACCCCGCTTCACATGCGGA
ATCCGGGGGAGATGACGACGTTGCCGGCCAGCGGCCGGCACGACCGGGCAAGGTGAACCG
ACCCCCCGCCCGGCGACTATGGGACAATAGGCCGCCCGCACGTCCGCGGCCGCCTCCCGA
TTCCGACAGAACCATGACGCAGCCTACCCGTCGCCAGTTGGCCAACGCCATCCGCTTCCT
TGCCGCCGATGCGGTTGAAACCGCAAAGTCCGGCCACCCCGGCATGCCCATGGGCATGGC
CGACATCGCCGAAGTCCTCTGGAACGACTACCTCCGCCATAACCCGAGCAACCCGCACTG
GTTCAACCGCGACCGTTTCGTGCTGTCCAACGGCCACGGTTCGATGCTGCAGTACGCGCT
GCTGCACCTGAGCGGTTACGACCTGCCGATCGAGCAGCTGAAGCTGTTCCGCCAGCTGGG
CAGCCACACCGCCGGTCACCCGGAGCGCCACGAGACCCCGGGCGTGGAAACCACCACCGG
CCCGCTGGGCCAGGGTTTCGCCAATGCCGTGGGCTTCGCCCTGGCCGAGAAGCTGCTGGC
ACAGCGCTTCAACCGCCCGGAGCTGGAAGTGGTCGACCACCGCACCTGGGTGTTCATGGG
CGATGGCTGCCTGATGGAAGGCGTGTCGCATGAAGCCGCTTCGCTGGCCGGTACCTGGGG
CCTGCACAAGCTGGTCTGCTTCTGGGACAACAACCACATCTCCATCGACGGCAACGTCGA
GGGCTGGTTCACCGACAACACGCCGGAGCGTTTCGAGGCCTATGGCTGGAACGTGGTGCG
CGATGTCGATGGCCATGACCCGGAGAGCATCAAGGCCGGCATCGAGGCCGCGCTGTCGCA
GAGCGACAAGCCGACCCTGATCTGCTGCCGCACCACCATTGGCTTTGGTTCGCCGAACAA
GGCGGGCAAGGAATCCAGCCACGGCGCACCGCTGGGCAAGGACGAACTGGAAGCCACCCG
CAAGCAGCTGGGCTGGGAATACGGTCCGTTCGAGATCCCGCAGGCGATCTACGACGGCTG
GCGCGCCAACGGCGCCGGCACGCTGCGCCAGGCCGAATGGGAACAGCTGTTCGACAAGTA
CGCCAGCCAGTACCCGGCTGAAGCGGCCGAACTGACCCGCCGCTCGCATGGCGAACTGCC
GGCCGACTTCGTTGCCAAGGCCGATGCCTACATCGCCCAGGTGGCCGCCGAAGGCCCGAC
GATCGCCTCGCGCAAGGCGTCGCAGCTGGCCATCGAAGCCTATGCACCGCTGCTGCCGGA
AATCGTCGGCGGCTCGGCTGACCTGGCGCACTCCAACCTGACCCTGTGGAAGGGCAGCAA
GTCGGTTGCCAGCGACGACGCCAACGCCAACTACGTGTACTACGGCGTGCGCGAGTTCGG
CATGACCGCCATTGCCAACGGCCTGGCCCTGCACGGTGGCTTCATTCCGTTCGACGCCAC
CTTCCTGGTGTTCAGCGACTACGCCCGCAACGGCGTGCGCATGAGCGCGCTGATCCCGGC
CCACGCCATCCACGTCTACACCCACGACTCGATCGGCCTGGGCGAAGACGGTCCGACCCA
CCAGCCGGTGGAGCACCTGGCCTCGCTGCGCTACATCCCGAACAACGACGTGTGGCGTCC
GTGCGATGCGGTCGAGTCGGCGGTGAGCTGGAAGGCTGCGATCACCCGCCAGGACGGCCC
GAGCTGCCTGGTGTTCAGTCGCCAGAACCTGCCGCACCAGCCGCGCAACGCCGAGCAGAT
CGCCCAGATCGAGCGCGGTGGCTACGTGCTGGCCGATGCTGCTGGTACCCCGGACGTGAT
CCTGATCGCCACCGGTTCGGAAGTCTCGCTGGCCACCGAAGCCAAGGCCCAGCTGGACGC
GGCCGGCCTCAAGACCCGCGTGGTCTCGATGCCGTCCACCGACGTGTTCCTGCGCCAGGA
TGCGGCCTACCGTGAATCGGTGCTGCCGAACGCCGTGCGCAAGCGCGTGGCGGTGGAAGC
CGGCGTCACCGGTTTCTGGCGCCAGTTCGTCGGCCTGGACGGTGCCGTGATTGGTATCGA
CACCTTCGGTGCCTCGGCCCCGGCCGACCAGCTGTACAAGCACTTCGGCATCACCACTGC
CCACGTGGTGGAAGCGGCCAAGTCGCTGTAAGCAGCTTCGCGACGTAATGAGAAAAGGCC
GGCGCACGCCGGCCTTTTCTTTGCCGCAGGAAAAAGGGGACGGAGGGGATTAAGTCGTTT
GTGCACATGCGACTTGATCCCCTCCGTCCCCTTTTCTCAGGCGGTACGCGCCAGCGCCAG
CCGCAGCAGTCGCGCGTCCAGGCGCTCGGCGAAGTCCTTCGGGGCCTGTAGACCCATGCG
CTGCAGGTACACCGCATCGCCGTCGCCGGCCGGTTGCCGCAGAGCCGCCCAGACCGTGCG
CAGCTTGTCGCCGCGGGTCTGCGTGTTGGCCTTCAGCCAGCCCAGCGCCTTCACCAGCAC
CTGCTCGATCTCGTTGAAGTCGCTGCCCAGCGGATAGTCCGGCAGGCTGCCGTCGGCGCG
GAACGGTGCCAGCGCCGCCGCCAGCGCCTGTGGCGTGTTGCGCTGCTGGCGCTCCGGATC
CGGTTGCGTGGCTGCCAGCAGCTTGCGCGAGGCCTGTGCCTGCTGCAGCAGGCCACCCTG
GAACGGGGCCTCGGTGATCGCGGTCATCGCATGCACGCAGTCCTCGTCGGTCAGGCCGCG
CAGATCGGCGATGCCGTATTCGTTGAGGTAGATGTCGCGCAGGTGGCGCGGGATGGTGGT
GTGCCCGTAGTTCCAGCGCACGTTGGATTCGCGCTGGCCCTTGTCATCGCGCGCCGCGCG
GAACATCAAGACGCTGCGCGCTTCCGGCAGGGCATGTGCCATCGCCACGAAGTTGTACTG
GCCACCCACGCCGGACACCACACGTCCGTCGTCCAGCGCATCCGACACGGCCGCGCCCAG
TGCAGTGGCCATCATGCAGGAGTTGAAGAAGCGCGCATGGCGGCGTTGCAGGTGCTCCAG
CGTCTCGTTGCCGCCATACAGCTGGTTGATTTCGCTGATGCGGCGCATGCCGATCGCACG
GCATTCGTCTTCCGGCAGCGTGCGCAGCCACTCGTAGAACTCCGGCGAGCCCAGGTAGAA
CGCGCCGTGCAGGTACTCGCCCTCGGCGGCCAGGGTGGCGTGGTCGATGGACAGCGTGCT
GCCGTTCTCGATGCGCTGCATCAGCGCCAGGTCGTCGTGCACCTTGCGCTTGATCACCCC
GGTCTGCACCAGCCGGCGGAAGCCTTCGTTGAGCATCTCGCTGCAGCCGTACAGGCCCAC
CTCGAACGGATCCAGTCCGCCGATCTCCTGCACCAGCGGGTGGCTGGCAAGCTGTGGATC
CAGCGCATGCAGCACGCGGCGGTAGCGCGCGTTGTCGGTGTGGCGCAGCACCAGCGCATG
GCTGAGCGCGTCGGCCAGCGTGCCGATGCCGATCTGCAGGGTGCCGCCGTCGCGCACCAG
CGTGCTGGCGTACAGGCCGATGGCGTAGTCGGCATCGCCCACCGGCTGCCGCGGCAGCCC
GAACAGCGCCGGGTACGGCGGCGGCGGGGTGATCACCAGATCGAAGAACGACACATCGAC
CGTGGCCGAGCCGCCCATGTAAGGCAGCTGCGGATCGATCTCGGCGATGAGCAACGGGCG
CGGCAGCCCGCGCGCGGTCATCGCATCCAGCGTGTCCTGGGTGATGTCGTTGTTGCACGA
CAGCGAAAGCCGGCGATCGTTCGACCGCATTGCCACCTTCTGCACGATCACCTGCGGCGC
GCGCTGCGCGACCGCATCGGCGGCGTGGGTGTAGTTCAGGCTGGTATAGCTGGATTGCGC
CTGGCGCGAACCGAGCAGGGCGCCGGACTGCATGTAGAACTCTTCCACCTGCACATGCGC
CGGCAGCGCATCGCGCGCGATCGCATCGGCATAGGCCAGGCGCGGGAAATCGTCGCCGAA
ATGGCGCTGCGCGAACGGCGCCATGAAGCGCGCTTCCAGGCCGTTGCCGCGCGCCTTCGG
CGGGTTCAGCGACAGCGCGGTATACAGCTGCAGCGGTCGCGATGGATCGTGCTCGACGCG
TGCATAAAGGGCATTGAGCAGCCGATGCGGCTTGCCCAGTGCCAGCGGTGCCCCGATCCG
CAGCGGCCCGTCCACGCGCGCAAACAACCAGTCGACGGCGGCGTCCAGGTCGGTGAGGTG
TTCGGTCATGCGCGGCGGTCCTGCGTGTGGGGGAGTGCTGGCATTACAGCATGTCGGGCT
TGAACCGCCGTCGACGCGAGACTTCGGCGCCGGACACCATGAACTGGCCATCGCCGCGGT
AATGCACCGTGCGCGGCAGTTTCGGCCGGGGCGCGACGTGGGCGCGCACGATTTCCCAGA
TGAACAGGTTGCTCGATTGCACCTGGCTGTCGTCGTAGAGTCGGCATTCGAAGCTCGAAT
GACATTGGCCGACCAGCGGCGCGCCGACCTCGCGCGCGGGCAGCGCATCGAGCTCGAAAC
GGGCGAACTTGTCGACCTCGCGGCCGCTGCAGTTGCCGATGTCCACCACGGTGTCGAGCA
GTTCCACGCCCGGCACATTGATCACGCACTCGCCGCTGCCACGGGCCAGCGCGTGGCTGT
GGTTCGCGTCCCACAGGTAGGTGGCGACCAATGACGGCGAGAAGCCCATCACCATGTGCC
AGCCCAGCGTCATCAGGTTGCGCTGGCCACGCCAGGCGGTACTGACCAGCACGATCGGGC
CAGGTTCGAGGAAGCGGCGGGCCTGCTCGACCGGGAAATCCTTCTTGGGCAGCGGCTTCA
TCCGGGGCCTGGGGCGGGAGGCATCGATGCTGGCGCAGCCGGGATGAACCTGGAGTCGAG
GGGCTTGACAGATGATTCGATTACGCGCGTAATCGGGACGTCGATTACGGATGTAAACAA
TGACCCCGATCAGCGAAGCCGAAGCCGTTGTGATGGAGGTTCTGTGGCAGCAGGCACCGC
GTAGCGCCGATGAAGTGGTTGCCGCACTGGCCCACCGCGACTGGGCCGAACCGACCATCA
AGACCCTGCTCAATCGTCTGCTGACCAAGGGCGCGATTGCTGCCGAGCGTGATGGCCGGC
GCTACCTGTACCGGCCGCTGCTGCAGCGCCAGGCGTGGGTGGAGGCGCAGAGCCAGGACT
TCATCGGCCGTGTCTTTGAAGGGCGCGTTGCGCCGTTGGTCGCGCACTTCAGCGAACGCG
GCCAGTTGAGTGCGCAGGACATCGCCGAACTGAAGAAACTGATCCAGGAGCTGGACCATG
ACTGAGCTGCTCAACGGAGTGTGGCAGGGCAGCCTGTGGTTGGCGATGGGCGCGGTCCTG
CTGGCGGTGATGCGGCCGCTGCTGGTGCGATTGGGGGGCGCTGGTCTGGCATACCGCAGC
TGGTGGCTGCTGCCGATGCTGCTGCTGGCACTGATGCTACCGTTGCCGCAGGTTGCGTTG
TTGCAGCAGGTACCCACGCTGCCGCTGAAAGTGCTGCCCGGTGCCATTGATGGCGCGGCC
GGCCAGTCCTTGCCATGGGCCGGGTTGTTGCTGGCATTCTGGGCCGTGGGCACGGGCCTC
CGCCTGCTGCGCGACCTGCACGCGCAGCGCCGTTTCGAACGGAGCATGGGTCCACTGACG
CCGCGCACCGATGGTAGCTGGCAGGCGAGCGGCGACCCGGGCCTGCCAGCGCTGGTTGGC
CTGTGGCGGCCGCGCATCGTGGTCGGCCCGGCGTTCGATCAACAGTTCAGCGCGCAGGAA
CAGCACCTGATCCTGCAGCACGAGCGCAGCCACCGTCGCAATGGCGACCACTGGGCCAAC
GGCGCGCTGCTGCTGGTGCGCGCGGTGTTCTGGTTCCACCCGTTGCTGCCTTGGGCCGCG
CGCCGCTTCCTGCGCGACCAGGAACTGGCCTGCGATGCCCGCACCATCGGCCCGCAGCCT
GCGCTGCGCGGCCTCTACGCCAGCACGCTGCTGAAGGCGCAGCTGGTCCAACCGGTTGCG
CCCGCGGTCTGCCATTGGCGCAGCCAACCCGTGTTGAAGGAGCGCATCGCCATGTTGAAG
CAGTCCAAGCGGAAGGCATTGCCGTGGGTGTCGGGACAGGTACTGGTGGTCGGGGTGTGC
CTGGGAATGGGAGCGGTGGCGTGGGCCAGCCAGGGCGGAGGCGCGGGAGGCCCGGCAGGG
TCCGTCATGGATCGGGAGATCCAGGTCGACAAGATGCCGCCGCCATCCTATCCGAAATCT
GCGGTCGAGCAGCGCCAGGTGGGCGTGGTGAACCTGCGCGTGGAAGTGGATGCCCAAGGC
CGTCCCACCGACGTCCAGGTGCTCAGCGCCACCAATCCGGGGGTGTTCGATGCTGTCTCG
ATTGCTGCGGCGCGCAGCTGGACCTATCGGCCCGCAGTGAAGAACGGCAAGCCGGTGGCC
GGTGCCGTGCGCGTCCCGATTACCTACGCCATGGATGACACCGAGGACACGAAGTGAAGC
GAGCGCCGCTGCTGATGATGGCGGTGCTGCTGGCGGGATGTGCAACCCAGGATCGCCTGA
CCACGGCCGATACCCGCAGCGAGAATGTCGGTCACCAGCGTCTGCGACCCGATGCGGGGG
GAGGGACCGGTCAGATCCAGCCCTACGCGCTGGCCGCCAGCGAAGGCTACCGCATGCCAC
AACTGCATACGGCACCGGACCCGGTAGTGGGCGAGCGTGATCCACGCACCTCGCTGCCGC
CGACTACGGTCTGCCTGCAGGTGGTGGTGGATGCGCAGGGCAGCGTTGAGCGCAGCATTC
CGCTGACCGACCGCAGCGAATGCAGTGCGGGTGAGGCACCGGAGAATGCGCCCTTGCTGC
AGGCAGCGCAGGAGGCGGTTGCCATGTGGAAGTACTCCTCCGCCGCAGTCTGTCACTTCG
CGGCAGGCAAAGTGCCGGCTGATCGCGGCGACTGCCGCAGTGCCGAGCGGGTCGAACCGG
TGGCCGTCACCCTGCAGTACGCCTTCACCTTCGAGGTCGTGAAGGGCCGGCAGACGGTCC
GCACGCAGGGAAAATGATCGCGCGTGATGCCGGGTGGCGCCGGGCCATGCCCGGCCAGTA
CAGCGGCGTCGATCAGGCCCCGCCCTGGATGTTGGCCTTCACTGCGGGCTGCATCAGTTT
CGGTTCTTCCAGCGTGGCATCGCGGGCCTGTCGCACGCTGACGAACTCCGCCTCGGCTAC
GCCGTCATGCACGTGGATGTTGTGCGCGCGCTGTTCGCCGATGGTGGTTTCGTTGGCAAA
GCCGCGTCCACCCGGGCCGTAGTCGTGGCAGACGAACACGCGCGTTGCATCGGGCAAGGC
CAGCAGGCGCTGGATCGAGCGGTACAGCTGCGCGGCATCACCACCGGGGAAATCACAGCG
GGCAGTGCCGCCGTCGGGCATGAACAGCGAGTCGCCGGTGAACAGCGCATCGTCGATCAG
GTAGGCGATGCTGTCGCTGGTATGGCCAGGCACGGCGATCACCTGGCAGCGCAGTTCGCC
CAGAGCGAAGGTTTCGCCGTCGCTGAACAGGTGATCGAAGATCTCATCTGCGGCAGGAAG
CTGCAGGCCATAGCGTGGTGCAAACGTTGCCTGTACCGCGCGGATGCCTTCGCCGATGGC
CAGCGTGGCTTGCGGGAAACGGTGCTTCAGGCGGCGCCCGGCCGACACATGGTCAGCGTG
GGCATGGGTTTCCAGCAGCCAGCGCAGCTGCAGGCCTTGTTGCTCGATGGCCTGCAATGC
GGCATGCAGCGGCGCTTCACTGCTGGCGTCGGTATCCGGGTCGTAGTCCAGGACCGGGTC
GATCAGCACTGCCTCGCTACTGGCCGGGTCGCTGACCAGGTAGCTGAAGGTATTGCTGTC
ACGGTGGAAGAACGACTGCACCTGGACTGACATTGGAACCCTCCTCAGCGCGCGCCGAGC
ACGCGGTTCAGCAACTGCGCCAGGTTTTCACCGGCTAGTCGCAGCTGCGCTTCGGCCAGC
GGCCGGTAGCGCTCGGTGTATTCGTCACCGATTTTACGCGTGGCCGGATAAACGCCAGCT
TGCATGGAAATGCGGCAGCTGGCCTCTGCCCACGTCTGCGGGTCGCGCTGCGGGTTGGAC
TGGCGCGCCAGCTTCGGCGCGCGCTGGCTCTGCAGCAGCGGCAGGTAGCCCGCGTCGTCC
AGCTTGCGGGTGTTGAGCATGCCGCTGTCCCACAGCGAGTGCAGGTTGGTACCGCGGTTG
CCGAACTGCAGCTGGAAATCGTTGCCGCCCTTGTCGTGCGCGTAACCGGCGTGCATCGGC
TGATGGATGTCGCCGACCAGGTGCACGACGAACTTCAGCGCCTGCAGGCGCTCGCCGTCG
GTCAGGCTGCGGTCGCCGAGGATGGCGCTCTGTGCTTTCAGCGCCTCGACAATGCAGTTG
CCGTTCCTGCAGTGCTTCGGTGCTTCGTAATGGCAGTTGTCTTCGGCGATGTTGACGTAG
TGCCAACCGGCCGAACGACGGCCCAGACCGGGGTCCTTGGCACGCAGCTGGTCGGCCCAG
GGGGCGATGCTGGCCAGGGTGGCGTCTGGCTCGGTGGCCAGCAGGCGGTCCACTTCGGCG
CGGGCGGTGGGGTTAAGGCGGGCATCGGCGACTTCGGCGACAAGGCGGTGGCCTTGCGCG
CCCCAGGCATGGGCCGGGGCGGAAGCGGACAGCAGGGCCGGCGCCAGGGCGGCGGCGAGG
AACAGGGAATGCAGGGCTTTCATGTGCACATTCTAGCGGGGTAGGTGGATTGAAGAGCGG
CGCGTTCCTGTTCCGAAGTGGGAGCGCAGCGGGAGGCGCGGCGTGTCCCGGCTCTGCTCC
CCGCCTCGCCCCAGCTCCGGAACCGCTTCAGTCCCAGGCACAAAAAAAGCCCCGGCAATC
ACCGGGGCAACATGCTGCGAGGGTTTTGCGTGTAGCGGGGGAGCGGGGGGCGAAGCCCCC
GCGCCCAACACACCGCTTAGAACTTGAAGACGTACGAAGCGCCGTAGACCAGCGGATCGA
TGTTGACGGTGCCGATCTTCTCGCCGTTCAACTTCACCTTGCTGTCGATGTCGATCCAGC
GCATGTCCACACGCAGGGCGCCCTTCTCGCCGATCGCGAAGTCGATGCCCGCATGCGCGG
CCAGGCCCCACGAATCCTGCAGCTTCAGTTTGCTGCCGGCCAGTGCACCGGTGGTGTCTT
CGCTGAAGAAGGTCGTGTAGTTCACGCCCGCGCCGACGAACGGCGAGACCTTGCCCTTGC
TGTTGAAGTGGTACTGCAGGGTCACCACCGGCGGCAACTGCTTGGTGCTGCCGACGCGGC
CGAGGCCATTGATGTTGATGTCGTGCTTGAACGGCAGCGCGGCCAGCACTTCGATGCCCA
GGTTGTCGGCAATGAAGTACTCGCCGGTGATGGTCGGCTTGACGTCGTTATCGACGTCGA
CCTTCAGCGTGTGGCCGGCCAGCCAGCCGTTGTTCGACTTCGGCGCCACCTGGTGGACGC
CGGCCGAGACGGTCCAGTCGCCCTTGGACTGGGCCATGGCCGGGGCGGCGGCGAGGGACA
GGGCGGCGGCCAGGCCGGCCAGGATCAGGGGGGAGGTCTTGCGCATGGGGGTGATCTCGT
TGCTGGGTGGATGGCGACAGTCTCGGCCTCACGCCGTGCTAACGCTTTGATCCGGATCAA
ATCCTGTCCGCCGGCCCTCTGGCCCGGGCGCTGGCCCACGGTGGCCAGCCCCGGTTTGCT
AGACTTGTGGGCCCTATCCATCCCGCCGCACCCGTAGCGGCCGCAGGAGCTTGAGAAATG
GCAATCAAGGTTGGTATCAACGGTTTCGGTCGCATCGGGCGTAACGTCCTGCGCTCGGCG
GTGCTGAACTTCGGCGACGACATCGAAATCGTGGCCATCAACGATCTGCTGGAGCCGGAC
TACCTGGCGTACATGCTCAAGTACGACTCCGTGCACGGCCGCTTCAAGGCCGACGTGGCG
GTGCAGGGCAACGACCTGCTGGTCAACGGCAAGAAGATCCGCCTGACCCAGGAACGCGAC
CCGGCCAACCTGAAGTGGGATGAAGTCGGTGCCGACGTGGTGCTGGAAGCCACCGGCCTG
TTCCTGACCAAGGAAACCGCGCAGAAGCACATCGATGCCGGCGTCAAGAAGGTCATCATG
TCGGCGCCGTCGAAGGACGACACGCCGATGTTCGTCTACGGCGTGAACGACAAGACCTAC
GCCGGCCAGGCGATCATTTCCAACGCCTCGTGCACCACCAACTGCCTGGCCCCGCTGGCC
AAGGTCATCAATGACAAGTGGGGCATCAAGCGCGGCCTGATGACCACCGTGCATGCGGCA
ACCGCCACCCAGAAGACCGTCGATGGCCCGTCCAACAAGGACTGGCGCGGTGGCCGTGGC
ATCCTGGAGAACATCATCCCGTCGTCCACCGGTGCGGCCAAGGCCGTCGGCGTGGTCATC
CCGGAACTGAACAAGAAGCTGACCGGCATGAGCTTCCGCGTCCCGACCTCGGACGTGTCG
GTGGTCGACCTGACCGTCGAACTGGAAAAGGAAGCCACCTACGCCGAGATCTGCGCGGAA
GTGAAGGCACAGAGCGAAGGCCCGCTGAAGGGCATCCTGGGCTACACCGAAGACAAGGTG
GTGGCCACCGATTTCCGCGGCGAAACCTGCACTTCGGTGTTCGACGCCGACGCTGGCATC
GCCCTGGACGGCACCTTCGTCAAGCTGGTCACCTGGTACGACAACGAGTGGGGCTACTCG
AACAAGTGCCTGGAAATGGCCAAGGTCATCGCCGCCAAGTAAGGCCGGCGAAGATCGCAC
ACGGACCCCGGCCTGGCCGGGGTTCGTCGTTTATGGGGCCGGCCCTGTCGTAGCATGGGC
CGGTCGACCGCTGCCGATGGGGCGCGGGAACGCTATGGAAGCACGCAATGGAAGCACTGA
TTGCCCTGGTCGTACTGGTCCTGCTGGCCATCCCGCTGCTGCTGGTGGTGGCGCTGGTGA
TGATTGCCGGCCTGCGCCGCCGCGTCGCCGCGCTGGAAAGCGCCATGGCTGCCGCGCCGG
TCGCCGCCATGCACGCGCCTGAACGGCCTGCGGCCCCCCCTGTGGCCAGTGCCGATCCAC
CGTTCCTGCGGCCGGTGGCGGCTGCTGCACCGCCTCCGCCTCCGCCTCCGCCTCAGCCAA
CGCCGGTGCGCGAAGCGGTGCCTGCGGCAACGGAGGCGCCGCGCCCGATCGCACCACCGC
CGGTGCCACCCGCGCCGATGCAGCCACCATTGCCTTCCGGACCGGCGCTGCCGAACTTCA
TCGAGCGCGGCATTGGCGCGGTCAAGCGCTGGTTCACCGAGGGCAACGTGCCGGTGAAGA
TCGGCATGCTGGTGCTGCTGGCCGGTGTCGCTGCGCTGCTGAAGTACGTCAGCGACCAGG
GCTGGCTGGTGCTGCCGATCGAGCTGCGCCTGGCCGGTGTCACCGTCGGTGCACTGGGCC
TGCTGGCGTTCGGCTGGCACCAGCGCGAGCGCCGGCGCCTGTTTGCGCTGGCCTTGCAGG
GCGGTGCCATCGGCGTGCTGCTGTTGACCATCTTCGCGGCCTTCAAGCGTTTCGAGCTGA
TTCCGCCGGGCTTCGCCTTCGTCAGCTCCATTGCACTGGTGGCCGCGCTGTGCGTGCTGG
CGGTGGTGCAGAACTCGCGCACGCTGGCGGTGCTGGGCATCCTCGCCGGCTTCATGGCAC
CGCTGTGGCTGTCCACCGGCAGCGGCAACCACGTGGGGTTGTTCAGCTACTACGCCGTGC
TCAACGCCGGCATCTTCGCCATTGCCTGGTTCCGACCGTGGCGCGCGCTGAACCTGCTGG
GCTTCGCCTTCACCTTCGGTATCGGCACGTTCTGGGGCGTGCTGCAGTACGCGCCTGACA
AGTTCAACAGCACCGAGCCGTTCCTGCTGCTGTTCTTCGCCTTCTACCTGCTGATCCCGT
TGCTCTACGCACGCCGGCAGCCCGCCGGGCAGCGTGACCTGGTCGATGGCAGCCTGGTGT
TCGGTACGCCGTTGGTCGCGTTCTCGTTGCAGGCGGGAATGCTGTACCAGCAGCCGATGA
CGCTGGCGCTGTGCGCACTGGGCCTGGCCGCGATCTACGCGGCGCTGGCGTGGGCGTTGA
TCAGGCGCGCGTCGTACACCGTGCTGGCGCAGTCGCACGCGGTGCTGGCGGTGGGCTTTG
CCACGCTGGCGGTGCCGCTGGCCTTGTCGGCGCGGGCCACCGGCGCGGTCTTCGCGCTGG
AAGGCGCCGGACTGGCCTGGTTGGGCCTGCGCCAGAAGCGCTGGCTGCCTCAGGTGTCCG
GCGCGCTGCTGCAGATGGGCGCTGCGTTCGCCTTCGTGGCCGGTGGCGATCACTGGCATG
AGGACCTGCGCTTCCTGATCAATCCGACTGCCATCGGGGCGCTGCTGCTGGCCCTGGCCG
GCTTCGCGTCGGCCTGGAGCTACCAGCGCAGGTCGCGCCACGAGATCGCCCTGGTCTACT
ACCTGTGGGGCCTGCTGTGGTGGCTGGGCGGCATGGTGCATGAGATCACCCGCTTCTTCC
CGTACCGCACCGAAGTGGACGCGTTGCTGGTGCTGGCCGCCGTCACTGCCTGGCTGGCCG
CCGAAATGCAGCGCCGTCAGCCGGCATGCGCACTGGGCGTGACCGCGCTGGCCATGCTGG
CGCTGGGCTTCCCGCTGGCGCTGATGCAGAGCGACGCGCACCATCAGCCGTTCGCCGGCT
ACGGTGCGCTGGCCTGGGCGGTGTTCGCGGTGATGGGCGTGCGCACGCTGCTCTGCCTGC
GCCAGGGGGGCGACAGCGTGGCGCGCATCGCGCAGTTCCTGTGGTGGCTGTTGTGGCCGT
CTCTGCTTTCGCTGCTGGCCCTGTGGGGCGGTGGCGAGGCCGGGCTGGCACAGGGCTGGA
CCACGTTGCTGGTGACGGTGCCGTGGCTGCTGATGGCGGCGCTGTCGCTGTGGCGCTGGA
ATGCGCTGCGCTGGCCGCTGGGTGCAGCGTTCGATCGCGTGCGCCAGCCGCTGCAGTGCG
TGCTGTTCGGCCTGTTGTCGATCGGCTGGCTGTTCGGACAGCTGCTGCCGGGCGATGCTG
CGCCGCTGCTCTGGCTGCCGGTATTGAATCCGGCCGAGCTCGGACAGTGGCTGAGCCTGT
TGCTGCTTGCGCGCTGGCTGTACAGCGATCAGGCGCCGAAGACCCTGTCGGGAATCCGCA
TGCCGCTGCTGTCACTGGCAACGTTCGTCGCGCTGACCAGCGTGGTGCTGCATGGCGTGC
ATCAGTGGGGCGGCCTGTCGTGGAGTGCGTCGATGATGCGTTCCAGCCTGGCGCAGACCA
GCCTGACCGTGCTGTGGAGCGTGCTCGGCGTGATTGCCTGGGTGTGGGGATCGCGCCGTG
GCCAGCGCGTGTTGTGGATGGTCGGTGCCGTGCTGATGGGCGTGGTGCTGGCCAAGCTGG
TCATCGTCGATCGGCAGCACCTGGGCAACCTGCTGGGCATCGCATCGTTCATCGCCTACG
GCCTGCTGTGCACGGTCGTGGGTTATCTGGCACCGGCACCGCCCAGCGCGGCGCCGTCCG
TGGAGGAAAAACAATGAGGAAGTGGAGCAGGGCGCTGCTGCCGGCGATGTTCGGCATGCT
GGCCGCCGTCGCGGTGCAGGCCGCCGACTACCGCACGCAGTACGCCGAGCAGTGGCCGCT
GACGCTGTCCAGCGCACAGTCCGGTGCGTACAGGGTGGTTCTGGAGCCGGCAATCTATCG
CCGTGCAGGTGCCGCAGACCTGGGTGACCTGCAGGTGTTCAACGCCGCCGGCCAATCGTT
GCCATCGGCATTGCTGGCGCCGGACCAGCCCCTGGCACAGCCGCCGGTGCAGCGTGAGCT
GCCGTGGTTCGCGCTGCCGCCGCTGGCCGAAGCACAGCGCAACGATCTGCAGTTGCTGAC
CGAGCGCGATACCGATGGCCGTGTCCGTCGCGTCGAAGCACGCGTGAGCGGCGGTGCGGC
AGCGAACGGGCAGGGTGGTTGGCTGATCGATGCCAGCGTGCTCGGCCAGCAACCGTTGGC
GGCACTGGTGCTGGACTGGGCTGACAGCGGACAGCCGTTGCAGGCGCAGGTGCAGCTGGA
TGCCAGCGACGACCTGCAGCACTGGCGTCCGATCGGGCGTGACATCCCGCTGGTCGACCT
GCAACGTGCTGGCAAGCGCCTGCTGCAGCGCCGCCTGCAGGTGGACGGCGAGGCGCGCTA
TCTGCGCGTGCTGGCGCAGGGCGATACGCGCCTGCCGACGCTGCGCAGCGTGCTGGCCGA
GCTGCCGCCGGCGCCGGCCACGCTGCCGTGGGAGTGGCTGTCGCTGGAACCGACCTCGAA
GGGCAAGGGTGAATACACCTTCGAACTCGACGGCCGTTTCCCGGTAGCGCGCGCGGATGT
GGCCAGCACCGACAACAGCCTGGTGCAGTGGACGTTGTTCAGCCGCGATGACGAGAGTGC
GGAATGGCAGCGCCGCAGTGCGCCATGGATTGCGTACCAACTGCAGCAGGGCGCGCAGGG
CCAGCGCCAGCAATCAGCGGCCCAGCCGCTGGGGGGCGTGCATCGTGACCGCTACTGGAA
GCTGGTGGCGAACCCGGCGGAAACTGCGACCGCACCGACCCTGCGCTTGGGCTACCAGCC
GGAAGTACTGGTGTTCCTGAGCCAGGGGGCAGCACCGTATGCACTGGCAGTGGGCAGCGC
GACCGCGCGCCGCATGGAAGCGCCGATTGGTGTGTTGATCGAGGAACTGCGGCAGCGCAA
TGATCCGTCGTGGCAGCCGACGCTGGCGCGCCTGGAGGGCAGCCCGGAGCCGCTGGCCGG
TGACGCGGCGCTGAAGCCGCAGCACGATTGGAAGGCGTGGTTGCTGTGGGCGTTGCTGGG
GCTGGGTGTGTTGGTTGTTGGCGGCCTGGCGGTCAGCCTGCTTCGGCAGAAGCCTGCGCC
TTCGGCGTAGTTTCCGGCGAACGGCGGAGCCCCTCGTGGGTGGTCATTCTTCGAGCAAAA
GCCGCGCTTGGCCGGGCGGGTGGGTTGTCTGGGGGACGCCGTGAATACGTCCCTGTAGGC
TCGGTCGCCGCATCCATGCGGCTCACGCCCCCAGCCAACCCACCCGCCCGGCCACGGACA
GTTTCCGTGTGCGTCCACCCACGTAGAAAAAAAGAAAAGCAAAAGCGGGTCGCGCGCTTC
GCGCACCCCTTCTTTCTTCAACCGACACCACACACTGCTCTTGCGTTTGCCATCCGCTCT
ACCTCATGAACCTGTTGAGGCCGGGGCGGTGCGGGTTGGCAGGGGTGTCAGCCGCATGGA
TGCGGCTGCCAAGCCTCCACGGACGGATTCACGGCGTCCCCTGCCAGCCCGCACCGCCCC
GGCCCACCCACAGCATCACAAGGCGCCAGCGCTTTGGCTTTGGCCGCTGCTGTTGCTGTT
GCTGTGCGCCTCTGCCTGCCGCAGGCATCGACCCTCCCACCACCCGCACCCGATACAATG
GCCGCCTGCCGCATTCCGGCATCCCGTCCCCGAGCCAAAGAGTTGCCCATGTCCATCGTC
CGCATGACCGACCTCGACCTCTCCGGCAAGCGCGTGCTGATCCGCCAGGATCTGAACGTG
CCGATCGAGAATGGCCGCATCACTTCCGAACAGCGCATCACCGCTTCGCTGCCGACGCTC
AAGCGCGCGCTGGAGCAGGGCGCGGCGGTGATGGTCACCTCGCACCTGGGGCGCCCGAAG
GAAGGTGTGTGGAGCGAAGCCGATTCGCTGGCGCCGGTGGCCCAGCGCCTGTCCGAGCTG
CTCGGTCGCGAGGTTCCGCTGGTGCGCGACTGGGTCGACGGTGTAGAGGTCCAGCCGGGC
CAGCTGGTGCTGCTGGAAAACTGCCGCATGAACGTCGGCGAGGGCAAGGACGATGAAGCC
CTGTCGAAGAAGTACGCCGCCCTGTGCGATGTGTTCGTGATGGACGCCTTCGGCACCGCG
CACCGTGCGCAGGCCTCCACACACGGTGTCATCCGCTTCGCCCCGGTTGCTGCCGGTGGC
CCGCTGCTGATGGCCGAACTGGACGCGCTGGCGCAGGCGCTGGATGCACCGGCCAAGCCG
CTGCTGGCCATCGTCGCCGGCAGCAAGGTCAGCACCAAGCTGGAACTGCTGGCCAACCTG
GTCGGCAAGGTCGACCAGCTGATCGTCGGTGGTGGCATCGCCAACACCTTCATCGCTGCC
GCCGGCTACAACGTCGGCAAGTCGCTGTACGAGCCGGACCTGCTGGACACCGCGAAGAAG
ATCGTGGCCGATGCCAAGGCGCGCGGCGCCGACATCCCGCTGCCGGTGGACGTGGTGACC
GCCAAGCAGTTCATGCCCGACGCGGTCGCCGAGGTGAAGGCGGTCGACGCCGTTGCCGAA
GATGATCTGATCCTGGACATCGGCCCGCAGACCGCGGCGCAGTACGCGCAGCTGATCGAC
AAGGCTGGCACCGTGGTCTGGAACGGCCCGGTCGGTGTGTTCGAGTTCGAGGCCTTCAGC
AAGGGCACCGAAGCGCTGGCCCGCGCCATCGCCAGCTCCAAGGCGTTCTCCATCGCCGGT
GGCGGCGACACCCTGGCGGCGGTCGACAAGTTCGATATCGCCCAGCAGGTCAGCTACATC
TCCACCGGCGGCGGCGCGTTCCTGGAGTTCCTGGAAGGCAAGACCCTGCCGGCGGTGGCC
GCACTCGACGCGCGCGGCGCATGAGTGCCGGGCACGGCAAGGATGTCCTGTTCTTCGACC
TGGACGGCACGCTGATCGACTCGCAGGTGGGCATCACCGCCTGCATCGCCTATGCGCTGC
AGAAGATGGACCATCCGGTGCCGCCGCAGGAGACGCTGCTGGGCTGGATCGGTCCTTCGC
TGCGTACCACCTTCACGCCACTGTTCGTCGAACCAGCGCGGGTGGAGCAGGCGGTGGGCT
ATTACCGCGAGCGTTTCGACGCCGAAGGCTGGCGCGAACACACGGTGTACCCGCAGGTGG
AAGACACCCTGCGCACGCTGCATGGCCGAGGCCACCGCCTGGCGGTGGTCACCGCCAAGA
ACGAGCCGCATGCGCGCCGCATCCTTGCGCACCTGCCGTTTGGCGGGCTGTTCGAGGAGA
TCGTCGGTTCGACCCTGGACGGCTCGCGCAGCCACAAGCCCGAGCTGGTCGGGGAGGCAC
TGCGCCGCCTGCAACTGCAGCCCGCACAGTGCTGGATGATCGGCGACCGCCGCATGGACA
TCGAGGGCGCACGCCACCACGGCCTGCGCAGCGTGGGGGTGCTGTGGGGCTTTGGCGGTG
AGGCCGAACTGACCGAAGCCGGTGCGGGCCAGCTGGCTCGCGAGCCGGCACAGCTGACGA
CGCTGTTGGCCTAGCCGCCCTTGCCTGTAGAGCTGGCCCCACGCTCGGCTGATTGCGGCC
CACGGTGCAGCCGGGCATGGCCCGGCTCTACAGAACACCCTGCGCCAGCGTATGTCCGGG
TGATGTCCGTTCCATGACCCGCGAAGTCAGGCAGCACAAGGCTGTAACCGTATACATGCG
GCGTGAAGGATGTGCTAATTTCCGTTCTTTATCGGGAGAGGCCCATTCACCATGTTCGAG
CGTCAGCGTCGCACCAAGATCCTTGCCACCCTCGGTCCGGCCACTGATCCGCCGGGCGTG
CTGGAGGATCTGTTCCGCGCCGGCGTCAACGTGGTGCGCCTCAACTTCAGCCATGGTGAC
CCGTCCGGCCAGGCCAAGCGTGCCGCCGAAGTGCGTGCCGCCGCCGCCCGCGTCGGCGTG
GAAGTGGGCATCCTGGCCGACCTGCCGGGCCCGAAGATCCGCATCGAGCGCTTCGCAGAA
GGCAAGGTGCAGCTGAAGGCGGGCAACCGCTTCGACCTGATCGCCAGCACCAGCGCCGGC
CCGGGTGATGCCACCCAGGTGGGTGTGAGCTACCTCGGCCTGCCGCAGGACGTGGGTCCG
GGCGACGTCCTGCTGCTCGACGACGGCCTGATGCAGCTGCAGGTGGTGGAGGTGCAGGGC
GAACGCATCATCAATACCGTACTGAACGACGGTGTGCTGTCCGACCGCAAGGGCCTGAAC
AAGCAGGGCGGAGGCCTCTCGCTGGGCGCGCTGACCGAGCGCGACAAGGAACTGATCGGC
ATCGTCGCCAAGATCGGTGTCGACTTCATCGCCGTGTCGTTCTGCCGCAACGCACAGGAC
ATGAACGATGCGCGTGACATCGCCCGCTCGCATGGCTGTGATGCTGCGCTGGTGTCGAAG
ATCGAGCGCACCGAGGCCATCGAGAACCTGGAAGAAATCGTCGAGGCCAGCGACGTGGTG
ATGGTCGCCCGTGGCGACCTTGGCGTGGAGATCGGCGATGCCGAACTGCCGGGCCTGCAG
AAGAAGATCATCAAGGCCTCGCTGGCGCAGAACAAGGTGGTGATCACCGCCACGCAGATG
CTGCAGTCGATGGTGGAAAGCCCGATTCCGACCCGTGCCGAAGTGCTGGACGTGGCCAAC
TCGGTCATCGACGGCACCGATGCGGTGATGCTGTCGGCCGAGACTGCTGCAGGTGCCTGG
CCGGTCAAGGCGGTCGAAGCAATGGCGCGCATCTGCCTGGGGGCCGAGCGCCAGTTCCAG
ACCGAGACCGACTTCAACGCTTCGCCGCGCAACCTCGAGCGTGCCGACCAGGCCATTGCC
ATGGCCACCATGTTCCTGTCCCAGCACGTGGGCGTGCGCGCGATCGTGGCAATGACCGAG
TCCGGCGGCACCGCGCGTTACCTGTCGCGTTTCCGCGCCAAGGCGCCGGTGTTCGCGGTG
ACCCGCCATGACGGCGCGCGCCGGCAGATGGCGCTGATGCGCGATGTGTTCCCGATCAAC
TTCGACAGCCGCGGCCTGACCCCGCGCGAAGCCGCGCGCGGCAGCATCCGCCTGCTGGTG
GAAGCCGAACTGCTGCAGGCCGGCGACCGCGTCGTGTTCACCAGCGGCGAGCACATGGAA
ACCCACGGTGCCACCAATACCCTGCGCCTGCTGGAAGTGGGTGAAGACGGCCGCGCCATT
GGGCTGGGCGATCTGTAAACCCAGTCGGCCTTGGGTCGGAGCCGCTGCGCGGATCCGACC
CGGGGTCAGATCCCCAAAGGTGCTCTGACCCCATGCCGCAGGACATCCCTTGTCCTGCGC
GGACATTGGAATCGTTTCCATCCTGGCCTCGACACCGGGGCAACGGGCAGCGGGGCTATA
CTTACGTTTTTCCCGCACCCGCCACAGGAAATACATGAGCATCGAACAGCTGGCCGAAAC
CGCCCAGGCCATGGTCGCCCCGGGCAAGGGCATCATCGCGATCGACGAATCCACCGCTAC
CATCGCCAAGCGTTTCGCCGGCGTCGGTATCGAGAACACCGAGGAGAACCGTCGTGCCTA
CCGCGAGCTGCTGCTGACCACGCCGAAGCTCAACGAGCACATTTCCGGCGCCATCCTGTA
CGACGAAACCATCCGCCAGTCGACCAGGGACGGCGTGCCGTTCGCCAAGTACATGGCCGA
CCACGGCATGATTCCGGGCATCAAGGTGGACAAGGGTGCGCACCCGCTGGCCGGCTGCCC
GGGCGAGCTGGTCACCGAAGGCCTGGACGGCCTGCGCGAGCGCCTGCAGGAGTACTACAA
GCTGGGTGCGCGCTTCGCCAAGTGGCGTGCGGTCATCAACATCGGCGAGAGCATTCCGTC
GGGCACCTGCATCGAGTCCAACGCCCATGCGCTGGCCCGTTATGCCGCCCTGTGCCAGGA
ATGCGGCCTGGTGCCGATGGTCGAGCCGGAAGTGATCATGGACGGCGACCACGACATCGA
GACCTGCTACGAAGTCACCGAAGCCACCCTGCGTTCGCTGTTCGACGCGCTGTACCAGCA
GAACGTGCTGCTGGAAGGCACCATCCTGAAGGCGTCCATGGTCATCTCCGGCAAGAACTG
CGATGAGCAGGCCGACGTCGAGGAAGTGGCCGAGTCGACCGTGATGTGCCTGAAGAGCAC
CGTGCCGGCCATCCTGCCGGGCGTGGTGTTCCTGTCCGGTGGCCAGAGCGACGAGCAGTC
CACCGAGCACCTGAACGCGATGAACCAGCTGGGCAACCTGCCGTGGCCGCTGAGCTTCTC
CTACGGCCGCGCCATGCAGCAGGCCGCGCTGAAGCTGTGGGCCAAGGACATGAAGGGCAA
CTACGCAGCCGCCCAGAAGACCGTGTACGAGCGTGCCAAGGACAACGGCCTGGCTGCGCT
GGGCAAGTGGAACGGCTGATCCGTCCCATCGCTGGATGAACAAGGCAGCGCCGGCATCAC
GCCGGCGTTTGCTTTTGCGGGTATCTTTTCCGCCCCCGCGTGCCCGGCCGGTACGCGGGA
ACCACATGGAAGGCCAAGGAGAAACAACATGCGTTTGGCAGCAATCACACTGGCCGTAGC
CACGGTCCTGGTCGCCGGCGGGTGCAACCGTATCGGCGGCGGCGCAGAGGCAGGCAAGGC
CGCGTCGCTCGATTTCGACAAGCCGGTGTCCGGCGAGATCACCTCGCGCAGCGGCATCAA
CTTCAATGATGGCAGCCATCACCAGCTCTACCAGATCAAGCTGGAAGACAAGGATCTGGT
CGGCCTGAAGCTCACTGGTGCCCTCAGCGGCTCGATCGCCGTTTTCAACAACGGCAGTCT
TGTTTCCACCAGCAACACCGGTTACGAACGCGAAGGCGACGTCTCGCTGGCGTTCCGTGC
CAATGGCGGCGGCACCTACCAGGTGGCGATCAATGCCGATGGCCCGACCGCCTTTGGTCC
GTATCGCCTGCGAGCCGAGAAGCTGAAACCTTACGACGGCAAGCCGTTGGCGGGCAGTGG
CGAAATCGTGGACATGCTGGCCAGTGACTCGCAGGACTACACCCTGCAGGTGGACAAGGC
CGGCCTGTACGAAATCCGCCTGGTGTCGGATGTCTTCGATCCGGTGCTGAAGCTGTCGGG
CCAGGGCGTTGAAGCCGAAAACGACGATGGCAACGACAGCACCAACTCGCGGCTGACCCT
GTCGCTGAAGCCGGGCAAGTACACCCTGACCGCGCGCGGCCTCGGCAGCGGTGTCAATGG
CATGTTGACCCTGTCTGCCACCCGCATCGAACTGCCGGGGAATCTGGTCGAGCGCGATGG
CACCGCCCTGCCGAAGTCGGGCAGCGTGTACACCATGCTGGACAACGAAGGCCGTCGCCG
CTTCCTGCTGACCCTGGACCGGCCGGCCGACGTGCGCCTGGATGCGATTTCCAGCCAGGT
CGATACCGTGCTGCGCGTGGTCGGTGGCGATGTCGAGCTGACCGACGACGACGGTGGCAA
CGGTACCAACTCGCGCCTGGAGGAGACTCTGCCGGCCGGTCATTACACCGTCGACGTGTC
CAGCCTGAACAATGGCGCAGGCATGGTCGAGGTGCGCGTGCAGGTGGAAGGGGCCAGCGC
CGAGGGTGCTGCCGCCTCGGCTGCACGTGCCGCTGCCGACGCTGCAGCCGCCGTGGCCGA
TGACGCCGCTGCGGTGGAAGCTGCCAGTCGTTGAGCGTGATCCACGCCACGCGTGGATGA
CATCAACGGTGCAACTGAGAAGGCCGGGCAATGCCCGGCCTTTTCCTTTCCACGCTGCGT
CGCGATTCAATGCGCGGCGGCAAAACCCGCGTCACCCAAGGGCGGCAGCATCGACCCGCG
CGGTTCGTTGTCGGCGCTTTGCCCGGCGGCACTCAACGCCTGCTGGTAGGCCTTGGCCGT
AGCGGTATTGAACGCCACCAGCACGATGCGCATCGGTTGCGCGTGGCTGCGCTGCCAGGC
CAGTGTTTCGGTCACTGCGATCTGCGCGGCCTGGTACAGCGGATAGCCGTATACGCCGCA
GCTGATGGCTGGGAATGCGATCGACTGCACGCCCAGCGATTCGGCCAGCTGCAGCGACTT
CCAGTAGCAGTTGGCGAGCAACGCCGGTTCATCGCGCTGGCCGTCGTGCCAGACCGGGCC
CACCGTGTGCAGTACGTAGCGTGCAGGCAAAGCGTAAGCGCTGGTGGCGCGCACTTCGCC
GGTCGGGCAACGTACGCCCGGGCGCAGCTCCGGCAGCTGCTCGCATTCGGCCAGCAACGC
GGGCCCGGCCGCACGATGGATCGCGCCGTCGACACCGCCACCACCGAGCAGCGTTTCATT
GGCCGCGTTGACGATCGCATCCACCGCCAGGGTCGTGATGTCGCCCTGCCAAACTTCGAT
CTTCATGCGTCCGTCTCCTGCCTGTGAGGTGATCCGCGCAGCATCTGCGCCGGCTGTTCC
CACGGTAGGGGACAGGGCATCGATACTGCGTCATGACCGTCTCACGCGCTGCGATCCGAC
GGCCTTCACGCACGATGGCGGGCGACGCCTTCATGCAGGCTGAAGCAGAAGGGGGTCGGA
GCCCTTTCCCTGCGGAAAAGGGATCCGACTCTGGGCATGTAACAGGATGCGGTCAGATCC
TTTTCCGGATGGAAGAGGCTCTGAGCCCGGGTGTCACGGCAGGCCGGCCAGCCAGTCGTC
GTCGGAACCCTCATTCACGTCGGCAAACAGCGGCGTGGAGAAGTAGCGTTCGCCGGTGTC
CGGCAGCATCGCCAGAATCACTGAACCCGGTTCGGCACGTGCGGCCACGTCCAGTGCGCT
GGCCACGGTAGCGCCGGCGGAGATGCCGACGAAGATGCCTTCCTCGGCGGCCAGCCGGCG
CGCGGTGGCGATCGCGCGGTCATCTTCCACCGTCAGCAGTTCATCCACCACATCACGGTT
GAGCACGTCGGGCACGAAGTCCGGGGTCCAGCCCTGGATCTTGTGCGGCTTCCAGTCATC
GCCCTTCAGCAGTGCGGCGCCGGCTGGCTCGGTGGCGATGATGCGGGTCTGCGGACGCGC
GACCTTCAGCACTTCGCCCACGCCGGTGAGCGTGCCGCCCGTGCCCCAGCCGCTGACGAA
GTAGTCCAGCCGCTTGCCGGCGAAGTCGCGCAGGATCTCGGCGGCGGTGGTGTTGCGGTG
ATACGCCGGATTGGCCGGGTTGGCGAACTGGCTGGCCAGGAACCAGCCGTGCTGCTCGGC
CAGTTCGCGCGCCTTGCGCACCATGCCGCTGCCGCGTTCGGCGGCCGGGGTCAGGATCAC
CTTGGCGCCATAGGCGCGCATCAGCTTGCGGCGCTCCACCGAGAAGGTCTCGACCATGGT
CGCCACGAACTTGTAGCCGCGCGCGGCGGCGACCATCGCCAGCGCCACACCGGTGTTGCC
AGAAGTGGCTTCGACGATGGTGTCGCCCGGCTTGAGCAGGCCACGCGCTTCGGCGTCGAG
GATGATCGCCAGCGCCAGGCGGTCCTTGACCGAGCCGCCCGGGTTGAACGACTCGACCTT
GGCGTAGACGCTGACCTGCGGCGGCGCCAGGCGCTGCAGCTTGACGATGGGGGTGTTGCC
GACGGTATCGAGGATGGAGTCGTACAGGGCCATGGAAGCGCTCCGGAAACAGGGCCGCGC
CGGACGCCGGCGGGCAGAAGGGGAGGGCTGGCTGTTCAGGCCAGCGGCTGCCGGCTGACC
GTAGCGCCGGCATATGACGCCCGGAAATGACCAGATACCTTTCTTAAACAACCTTTGGTT
ATAAGCTGGTGACGGCAATTGACCCTAGAGTGGACCTCCGCCCCACGCCGCCCGCCTCCC
ATGACGCTGACCCAGCTGCGCTACCTGGTCGCCATCGCCGACGCCGAGCTGAACATCACG
CTGGCCGCCTCGCGCGTGCACGCCACCCAGCCCGGCCTGTCCAAGCAGCTCAAGCAGCTG
GAAGACGAGCTCGGCTTCCTGTTGTTCGTGCGCAAGGGCCGCAGCCTGGAATCGGTCACC
CCGGCCGGCACCGAGGTCATCGCCCGCGCCCGCGCGGTGCTGGCCGAGGCCAACAACATC
CGCACCTACGCGGCCAACCAGCGCCGCGAGAGCCAGGGCCAGCTGATCCTGACCACCACC
CACACCCAGGCGCGCTTCGTGCTGCCGCCGGCGGTGGCAGCGATCAAGCAGGCCTATCCC
CAGGTGAGCGTGCACCTGCAGCAGGCCGGTGAAACCGACGCGCTGGACCGCTTGAACCAG
GGTGACGCGGATATCGCCATCATCAGCACCGCCGGCAGTGAGCCCACCGATGGCATCGCG
GTGCCGCTGTTCCGCTGGCGACGCCTGGTGGTGGTACCCAAGGGGCACCCGCTGGACCGC
GCCGGCCGCGCACCGGACCTGGCCGCGTTGGCCCGGCAGCCGCTGATCAGCTACGAATCC
TCGACCCGCCCGAATTCCTCGTTGCAGCGCGCCTTCGCTGCAAACGGCCTGGCGCCGGAC
CTGGCGCTGACCGCGCTCGATGCGGACCTGATCAAGACCTATGTGCGTACCGGGCTGGGC
GTGGGCCTGCTGGCCGAGATGGCGGTCAGTTCCAACGACGAAGACCTGCGCTCGTGGCCG
GCGCCGGACCCGATCAGCGAGTGCATTGCCTGGGCGGTGTTGCCGCGCGACCGGGTGCTG
CGCGATTACGCGCTGGAGCTGGTGCACGTGCTGGCACCGCAGATTGATCCGCGCGATCTG
CGCAGGGTGCTGGATGGCAACCAGGCCGCCGCGTGGCCGGTGCCCCCGACGTGGGAGTCA
CTGACCCAGACCATCACGGTGTGAGGGGGGGCGAGCAGGGCTTGCAGCCCTGCACCTGCT
GCGGACAAAGGCAACAGCAACAGCAGAAGCGGCATTCCGTGGGTTGGCGGGGCGGTGTCG
GAGTGCGGGGACGCTGCAAGTACGTCCCTGTAAGCTTGGCAGCCGCATCCATGCGGCTGA
CACCCCGCACTCCGACACCGC
>contig00030 len=51713 cov=32.4 corr=0 origname=NODE_30_length_51713_cov_32.385392_pilon sw=shovill-spades/1.0.4 date=20220914
CAATGGCTGCACCACTACAACTGGCACCGCCCTCACATGGGGATCGGTGGCCAGCCACCT
ATTTCCAGAGTCCTGCTGAACAACGTGGTGGGTTTACACAGTTAGTCGACTGCCTTTCGT
ACAGCCCCCGAAAACCCCGCGCTTCGCGCGATAGTCGACCAACGGTCGACTCTACCTCGC
TGGCGTCTACGCCTCAGCGCGACTGCACGAAGCCGGCGTACAGCGCGAACAGCTGCTGGA
AGTACCGCCGCGTCACTCGATTGCGCATGACACCCTCACCCGTGGAAAGTTGGTCGGGCC
CAGGGTGGGAAGGCCGGTCCGGTCCCTTCCCACGGCCGGGCCGCGTGGGCGTATTGGGCC
GCAACGGCGTTGCAGGGACATGACCGGGTTGCGTAGCGCGTGTGGCAGCGGTGGGATCGG
CGTTGGGATCGGCATCGGGACCGGTAGAGTCGACTGTTAGTCGACTATCGCGCGATCGCG
CGGGATTTTCGGCGTCCGAATCAAGAGCAGTCGACTAACAGTCGACTCTACCCGTTTCCG
CTTTGCGGAAACAGAAACGCGCCCCGTGGGGCGCGTTTCTGCAGCTGTCGCTGAAAAGAA
GGCTTACGCCTTCTTTTCCGCTTCCAGCTGCTTGCGGATCTGCGCATCCACCGCTGCAAT
CGCGGTCATGTTCAGGATCCTGCGCGAGGTCGCGCTGGTGGTCAGGATGTGCACCGGCTT
GTTCACGCCCATCAGGATCGGGCCGATCGCCACGCCGTCGGTGAACACACGCACCAGGTT
GTAGGCGATGTTGGCCGCTTCCAGGTTCGGCAGCACGAACAGGTTGGCGCGACCCTGCAG
GGTCGAGCCCGGCAGCAGCTTCTGGCGCAGCGCTTCATCCCATGCGGTGTCGCCCTGCAT
TTCGCCGTCCACGTTCAGACGCGGGTTGCGCTTGAGCAGCAGCTCGCGCACCTGGCGCAT
CTTCAGCGCGTCCTTGGAATCGTGGCTGCCGAAGTTGGAGTGCGACAGCAGCGCCACCTT
CGGCTCGATGCCGAACAGCTTCATGCGGTAGGCCGCCTGCAGGGTCGCTTCGCATAGCTG
CTCGGCGGTCGGGTCTTCCTGCACGTGGGTATCGACGAAGAAGAACACGCCCTGCTGGTT
GATCACGCCGGTCATCGCAGAGGTCGAGGTGACCTTCGGCTCCAGCGGCAGCACGCTGCG
CACGTAGCCCAGCTTCTTGTGGAAGCGGCCGACGATGCCGGTCAGCATCGCATCGGCTTC
GCCACGGGCCACCATCACCGCCGCGATCAGGGTCGGGCGCGAACGCATCAGGTTCTTCGC
CGCGGCCACGGTCACGCCGCGACGGCCGGTCAGGCCGTGGTAGTACTGCCAGTATTCGTT
GAAGCGCGGGTCGTCGTTGATGTTGGTGACTTCAACGTTCTCGCCGATCTTCAGGCGCAG
GCCGAGGCGTTCGATGCGTGATTCGATCACTTCCGGTCGGCCGATCAGGATCGGGTGCGC
CAGGCCGTCGTCGACCACGTTCTGCACCGCCTGCAGCACCACTTCCTCTTCGCCTTCGGC
GTACACCACGCGCTGCTTGTCGCTGCGCGCGCGGTCGTAGACCGGCTTCATCATCAGGCT
GGTGCGGTAGACGAACTGGGCCAGCTTGTCACGGTAGGCGCCCATGTCCTCGATCGGGCG
CGAGGCCACGCCCGAGTCCATCGCGGCCTGGGCCACGGCGGCCGACAGTTCCACCAGCAG
GCGGCGGTCGAACGGACGCGGGATCAGGTATTCACGGCCGAAGCTCGGCGTCTCGCCACC
GTAGGCCGAGCCCATGTCGGTGGCGGCACGGCGGGCCAGCGCGGCGATCGCACGCACGCA
CGCGATCTTCATTTCCTCGTTGATCGCAGTGGCGCCCACGTCCAGCGCGCCACGGAACAG
GTACGGGAAGCACAGCACGTTGTTGACCTGGTTCGGGTAATCCGAACGGCCAGTGCCGAT
GATCGCGTCCGGACGCGCGGCGCGCGCCACCTCCGGCATGATTTCCGGGGTCGGGTTGGC
CAGGGCGAAGATCACCGGGTCCGGCGCCATGGTCTTGACCATGTCGGCGGTCAGGATGCC
CGGCGCCGACAGGCCCAGGAAGATGTCCGCGCCGTCGACGATCTCGGCCAGGGTGCGCTT
GCCGGTGTCGCGCGCATAGCGCTGCTTTTCCGGATCCAGGTCGGTACGACCGGTGTGGAT
CACGCCCTCGCGGTCGAAGGCCAGGATGTTTTCCGGCTTCAGGCCCAGCTGCACCAGCAT
GTTCACGCAGGAAATGCCGGCTGCGCCCATGCCCGTGGTCGCCAGCTTCACGTCCTCGAT
CTTCTTGCCGGTGATCGCCATGGCGTTGAGCACGGCCGCACCGACGATGATCGCCGTGCC
GTGCTGGTCGTCATGGAACACCGGAATCTTCATGCGCTCGCGCAGCTTGCGCTCGACCAC
GAAGCACTCCGGCGCCTTGATGTCTTCCAGGTTGATGCCGCCGAAGGTCGGCTCCAGCGA
GGCGATGATGTCGACCAGCTTGTCCGGGTCGGTTTCATCCACTTCGATGTCGAACACATC
GATGCCGGCGAACTTCTGGAACAGCACGCCCTTGCCTTCCATCACCGGCTTGCCGGCCAG
CGCGCCGATGTTGCCCAGGCCCAGCACCGCGGTGCCATTGGAGATCACCGCCACCAGGTT
GCCGCGGGCGGTCAGCTCGCTGGCCTGCTGCGGGTCGGCCTTGATCGCTTCACAGGCGTA
CGCCACGCCCGGCGAATACGCCAGCGACAGGTCGCGCTGGGTCAGCATGGGCTTGGTAGC
GGAAACCTTGATCTTTCCCGGCGGGGACATCCGGTGGTAATCGAGGGCGGCCTGTTTGAA
ATCTTCGTTGGACATCGATGTGGGTTACATGAATGGGCAGAAGGGACAGGGGATGATACC
CCCGTTGGAGCGTCTGGACCTGTCGCTATCCTGTCGCAGGCATGCTGCGACTGCACAATT
CCGTGCCGTATGCGACGGTACCGGGATGCCAGCATCGGCGCCCCCGATGACAGCCATGGG
ACGCCCTGAAACGCCGCGGGGCCGTACCACTGTCGTGATCGGCCCCGCGGTACCACACAC
CTGGGTCAGCCCTTGGCCGGCAGCGCCTCGGGCAGTGCGTCCACCGGCGGCGGCAGCTCG
CTTTCGCGGCCATCCAGCGCCAGCTGCAGGCGGTTGCGGTCCAGCGCGCCTTCCCAGCGC
GAAACCACCACGGTGGCCACCGCATTGCCGATGAAGTTGGTCAGCGAGCGGCATTCGCTC
ATGAAACGGTCCACGCCCAGGATCAGCGCCATGCCGGCCACCGGTACCTCCGGCACCACG
GCAAGGGTGGCGGCCAGGGTGATGAAGCCGGCACCGGTGACGCCGGCCGCCCCCTTGGAG
CTGAGCATGGCAACCAGCAGCAGGGCGATCTGGTGGCCCAGGGTCAGTTCGGTGTTGGTG
GCCTGGGCAATGAACAGTGCCGCCAGGGTCATGTAGATGTTGGTGCCGTCCAGGTTGAAC
GAGTAGCCGGTCGGGACCACCAGGCCCACCACCGACTTGCTGCAACCGGCGCGTTCCATC
TTCTCCATCAGCGACGGCAGCGCCGACTCCGACGAGGAAGTGCCCAGCACCAGCAGCAGC
TCGGCCTTCAGGTAGCGCGCCAGCTTGAACACCGAGAAGCCGCACAGTCGGCAGACCACA
CCGAGGATCACCGCCACGAACAGGAACGCGGTGAGGTAGAACGAGCCCACCAGCCACGCC
AGGTTGACCAGCGAACCGACGCCGTATTTGCCGATGGTGAAGGCGATCGCGCCGAAGGCA
CCGATCGGGGCGGCCTTCATCAGGATGTGCACCAGCTTGAACACCGGGGCGACCAGCGCC
TCCAGGAAGTTCAGGATCGGCTTGCCCTTCTCGCCCACCGAGGCCAGCGCGATGCCGAAC
AGCACCGCGATGAACAGCACCTGCAGGATGTTGCCGTCGACGAAGGCGCTCACCAGCGTC
TTCGGAATGATGTCCATCAGGAAACCGACCAGGGTCAGGTCGTGCGACTTCTCGACGTAG
CTGTGCACCGCGGTCTGGTCCAGCTCGGCCGGGTTGATGTTCATGCCGGCGCCGGGCTGT
ACCACGTGCGCCACGATCATGCCCACGATCAGTGCCAGCGTGGAGAAGAACAGGAAGTAC
GCCATCGCCTTGGCGAACACCCGGCCCACCGTGCGCAGGTGGGTCATGCTGGCGATGCCG
GTGACGATGGTCAGGAAGATCACCGGCGCGATGATCATCTTCACCAGGTTGATGAAGGCA
TCGCCGAGCGGCTTCATCTTCTCGCCGATCAGCGGTTCGTAGTGGCCGAGGATGGCGCCC
AGGACGATCGCCACGATCACCTGGAAATACAGCTGGCGATAGATCGGCAACGGCTTTGCA
GGCGCCGGGGCTGCGGTCGGGATGTGCATGGCGGACTCCGGAAGGGGCGTTTTCAGGCAC
GTACGGCCCCGGGACAGCACGGGAACCGTTACCGTGGAAACTGATCGCAGGCCCTGTGCT
GCATGCGCAGGAGGTGCGACCAATGGACGCCTTTGTACGCGCCGGGCACGCCGGCGCAGA
TAACCTATTGGTACTAGCCCCCCGGTTCAGGTGGCGGCGATGCCTACACTGGCGCCGCAC
CGCCCGATCCTGGGGAGGCCGGTGGCCCGTGCTGAACGGCCGGGCGCGTCATTGCGAAAG
TTTCGGCCCCTGCGGCCGTTGTTGTCCTGTCCACACGCAATCTGAGAGAGCCGCACCCAA
CATGCGCCCGATTCCCACCTTGCTGGCCCTGTCGCTGGCCGCGCTTCCCGCCTTCGCTTC
GGCTGCCGATTTCGACAACTGGCCGACCAAGTACGCCTTCGGTGACGGCACCGAGTTGGC
CGCTACCGCCAACATCGCCTACGACTACAACGATTTCTCCTCGGGCAGCGGCCTGGAGGA
CGACGACGCCGTGCGCCGCAAGGAGTTCGGTGCGACGCTGAAGAAGAAGGGCGTCTACGA
CGCGATGGTCTACTACGACTTCCAGTCCGATACCTGGCTGGACGTGTTCGTGCGCTTCGA
GAGCAAGGCCTTCTTCGGTCGCGACATCGGTCGCTTCCGCTTCGGCTATATGAAGACCCC
GGTCGGCCTGGATGCGAACACCTCTTCGCGCGCCGGCAGCTTCCTGGAAACCGCGCTGCC
CGTGCAGGCCTTCTACGAAGGCCGCCGCACCGGCGTGGAATGGGTGCTGGAGCGTCCGCA
GTACCTGCTGCAGGCCGGCGCCTATGGCGGCAAGGACCTGCAGGGTGACAACCCCGGCAC
CACCCAGGCAGTACGTGCGGTGTGGACCCCGGTGAAGGCGCCGGGTGACGTGATCCACCT
GGGCCTGGCCTACTCGCAGGAAAATCCGCGCGGTTACAGCGATGGCCGTGACGTGCACCA
CGAGGCCAGCGCGCGCCTTCGCGCACGCCCGGAAGCCGGCCTGACCGACATCCGCTACGT
CGATTCCGGCGCCCTGGTCACCGCCGACCAGATCCGCCGCACCGGCCTGGAAGGCATCTG
GATCCGCGGCCCGTTCTCGCTGCAGGCCGAAGCCCTGCGCGCCACGGTCACCCGCCATGA
CGGCAAGCCCGACTACACCGGCAGCGGCCAGTACGCTATGGCCAGCTGGGTGCTGACCGG
CGAGTCGCGCCCGTACAACGCAGGTGCCGTGGCCAACATCAAGCCGGCGCACGACTACGG
CGCGGTGGAACTGGTGGCACGTTACAGCCGCATGGACCTGGACGATGGCAGCATCCTTGG
TGGCCGCCAGCACGACCTGACCCTGGGCGCGAACTGGTACCTGACCAGCCACTTCAAGTT
CCAGGCCAACTACGTGAAGGTCGACGCCAGCCGTCGTGGTGTGCACAGCACGCCGGAGAT
CTTCGAGCTGCGCGCGCAGATGCACTTCTGACCCCTTCCACGTCAGATCCCGGCGGGCGT
GCACGTCACGCCCGCCGGCCCTGCGTAGACTGCCGCCATGTACTGGCTCAGCCGCCACCG
GATGCTGTTGCTGACCATCCTGGTGATGGTCGGAGGCACCGTGCTTTGTGCGGTCGCCGC
CGGCCACTACGCCTGGCGGCGCGCCCTCGGCGAGGAAAGCAGCCAGGTGCAACGCCAGCT
GCAGCTGTACGGCCAGGGCCTGCAGCAGCGCATCGACCGCTTCGGCACGTTGCCGCAGGT
ACTGGCGCTGGATCCGGATCTGCTGCACGCCCTGCGTGTGCCGCCCTCGCCCACCGAACA
GCAGCGGCTGAACCTCAAGCTGCAACGCGCCAATGAAGTCACCCGTGCCTCGACCCTGAC
CCTGGTCGGCCACGACGGGGTGGCAGTGGCGGCCAGCAACTGGGACCAGCCGACCAGCAA
CGTCGGCGAGAACTACAGCTACCGCCCCTACTACCGGCAGGCACTGGCGCAGGGCCGCGG
CCGCTTCTACGGCATCGGCATGACCACCGGCGTACCCGGCTACTACCTGTCGCAGGCCAT
CGAGGAAGACGGCAAGCGGCTCGGCGTGGTGGTGATCAAGGTCGAGCTGTCGGCGCTGGA
ACAGGAATGGTTGAGCAGCCCGGACGTGGTGCTGGCCAGCGACGACCATGACGTGGTGTT
CCTGGCCAACCGTGACAGCTGGCGCTACCGCCTGCTGCGCCCGCTGGGCGCCGATGAGCG
CCGCGAAATGCTGGACGCCCGCCAATACGCCGACCGCGCGTTGCAGCCATTGCGCGCGCG
TACTGAAGACGTGCTTGCCGATGGTGGCCGCATGGTGCGCCTGCTCGATCCCGCACTGCC
GCAGCCGATGCTGTGGCAAAGCCTGCCGCTGCCCGCCGAAGGCTGGAACCTGCATCTGCT
GCACGACGCCAGCGCCGCCACCGCCGCCGGTCGCGCGGCCGCCCTCACCGGCGGTGCCGC
GTGGCTGGCGCTGGGCTTCCTGGTGCTGTTCGTGCAGCAGCGCCGACGCCTGGCCAAGCA
TCGCCTGCGCAGCCGCCGCGAACTGGAAACCCTGCTCAAGCAGCACGCACAGGAACTGCG
CACCGCACAGGATGGCCTGCTGCAGGCGGCCACCGACGCCGACAGCGGACTCAGCCGCAG
CCTCGAACACCTGCCGCAGGGCGTGGTGGTGATCGACCGCGAACTGCGCCTGGTCGCGTG
GAACTCGCGCTACCTGGAACTGTTCCGTTTCCCACAGGACCTGGTTCGCGTCGGCCGGCC
GATCGAGGAACTGTTCCGCTTCAACGCACGCCGTGGCCTGCTCGGTCCGGGCCCGGTCGA
TGAAGCAATCGAGCGCCGCCTGAACCACCTGCGCAGCGGCCGCCCGCACATGCGCGAGAG
CGAGAAGGACGACGGCACGGTGCTGGAGATCCGTGGCAATCCGCTGCCTGACGGCGGCTT
CGTCACCAGCTATGCCGACATCACCAGCTACAAGAACGCCGCGCGCGAACTGCGCTCGTT
GGCCGATGCGCTGGAGCACCGCATCGCCGAGCGCACCCATGATCTGGAAGAAGCACGCCG
CGAAGCCGAGCAGGCCAACCGCTACAAGACCCGTTTCGTTGCCTCGGCCGTGCACGACCT
GCTGCAGCCCCTCAACGCGGCGCGCATGTTCGTCTCGGTGCTGCGCGGCAAGCTGAGTGA
CCCGGCGCAGCAACAGACCAGCGACCACATCGATGCTGCATTGGCCGCGCAGGATGCGAT
CCTCAACAGCCTGCTGGATATCGCGCGCCTGGAATCGGGCAGCCTGCCCACGCGCGTACA
GGCGTTCCGGCTCGGGCCTTTGCTGCAGACGCTGGCACGCGAGTTCGGCATCGCCGCGCA
GTCACGCGGGCTGGTGGTCGACTGGGTCGATACCGCTGCGGTGGTGGTCAGCGATGAAGC
GCTGCTGCGCCGCATCCTGCAGAACTTCCTGTCCAACGCATTGCGCTACAGCGAACGTGG
CCGCGTGCTGCTCGGCTGCCGTCGCCGCGAAGGCCTGCTGTGGATCGAAGTTCACGACCA
AGGCCCCGGCATTCCCGATGCACTGCAGGGCGAGATCTTCGAGGAGTTCCGCCGCCTGCA
CGACGGCCAGCAGCGCGGCGCCGGCCTTGGCCTGGCAATCGTCGACCGCATCGGTCGGCT
GCTCGGCCACCCGATCCGCCTGCGCTCGCAGCTGGGCCAGGGCAGCGTGTTCGCGGTGGG
CGTGCCGTTCGGCGAAGCCAGCGCGATTCCCGCTACTGCTCCTGTGCCGGTGCTGGTGCA
GGAACCGGCCGCGGACAATCCGCTGCGCGGTCGCCGGGTGTGGGTGATCGACGACGATCC
GCACGTCTGCGCCGCCAGCCGCGCGCTGCTGGAGCGCTGGGGCTGCGAGGTGGCGCTGGC
CGACGGCCCGCAGGCGGCGCTGCAGCTGGCGGCAACAGGCGCGGTGCCGGAGCTGGTGCT
GCTGGATGTGCGCATGGGCGATCACCACGGGCCGGTGCTGTACGAGACGCTGACCGAGTT
GTGGCAGGCCCGTCCGCCGGTGGTGCTGGTCACCGCCGAGCGCGATGCGGGATTGCGTGA
GATGGCCGCCGAGCGCGGCTGGGGAATGATGGCCAAGCCGGTGAAGCCGCCGGCGCTGCG
GGCGTTGATGAGCCAGTTGTTGATCCGCCATCGCGGGTAGTTTCCAGCCAACGGCGCAGC
CCCTCGTGGGTGGTCGCACAAAGCAGTTCATCGGTGGGGCCGGGCAGATGGGCTGCACAG
GGGCCGCTGCAAGTACGTCCCTGTAAGCTCGGTCGCCGCATCCATGCGGCTCACGCCCCT
GTGCAGCCCATCTGCCCGGCCACGGACACGTTCCGTGCGCGTCCACCCTCGGAGAAGAAA
AAAGATCAAAAGCGGGTCGCGCGCTGCGCTTGCTCGTGTAGAGCCGAGCCCATGCTCTTG
CTTTCCGGCCGGTCCGCGAAGCCGAGCGTGGGCGCGGCTCTACAAAAGGCGGCCTGACAG
CCTGCTTTGCTTTTGATCTTTTTTCTTCTCCGTGGGTGGCAGGCCACCGAAATCTGTCAG
AGGCCGGTCGGGTTGGGTGCGCGGGGGTGTCAGCCGCATGGATGCGGCTGCCAAGCCTCC
AGGGACGGATTCACGGCGTCCCCCGCGCACCCAACCCGACCGGCCCGCTCGCAGCTTCTG
CTTTCAGCGACCAACCCAAACCCACCCACGAGGGGCTGCGCTGTTGGCTGGAAACTACAA
CCCGATGCCGGCGTCGCCCTCGGGCTCCAGCGCCTTCACCAGCACCGCTGCCTGCGTGCG
GCTATGGCATTCGAGCTTCTTCAGGATCGCAGTGACATGTACCTTCACCGTGTTCTCGGC
CAACCCCAGCGTGTAGGCGATCTGCTTGTTGAGCAGGCCATCGGCCAGGCACAGCAGTAC
CCGGAACTGCTGCGGGGTCAGCTGGGCCAAGCGGCTGGCCAGCAGTGCGTCGGCCTCGGA
GCGTTCGGCGGCCATCGCCGGGAACCACAGGCCACCATCGAGCACCGCCTGCACCGCCTC
GCCGATGGTCTCGGCCGGGGCGGACTTCGGGATGAAGCCAGCGGCGCCAAACTGCTGAGC
ACGACGGATCACCCGCGGATGGTCGTTGGACGAGAGGATCACCACCGGAATGTCCGGATG
CGAGCCGCGCACGTGCAGCAGCGCGGAAAAACCGTGCGCGCCGGGCATGGTCAGGTCCAG
CAGCACCAGGTCCACATTCGGGTGGGCATCCAGCGCTTCGGCCAATGCCTCGGCGCTGGC
GACCTCGCGCACCTGCGCCAGCGGCAGGCTCTGCCGCAATGACTGCACCACCGCCGAACG
CAGCAGCGGGTGGTCATCGGCGATCAGGATGGTGTATTCGCTCATGCCGCCATTGTACGG
GCAGGCCGGAGCCTCAGCGCCCTGCCGGCTCCACGCTGCTGCGCCAGGCATCCAGGAACT
GGCGGCGCTTGAGCGCGTCCAGGTACACCAGCAGGCCTGGGCCGAGCTGGATCGGACGGC
GGCTGCGGCCGGGCGCATCGTCGCCACGTGCGTTGCCGGTCACGATCGGCATCAGCCGTG
CCTCGCGCGACAGCACCTGCTGGCCACGCGGTGACAACAGGTAGTCGAGGAAGCGCCGGG
CTTCTTCCGGGTGTGGGCCGGTACGTGGAATCACCGCGGTACGCAGCACCACCAGCGTGT
AGTCCTCGGGCTCCACGATCGCCAGCGGCGCACCCGCGTCGATGCGCGCCTGCGCGTAGG
AGCCGAGCACGTTGTAGACCAGCGACAGCTGTCCGCTGGCGACCTTGTCCAGCAGCACGC
CGGTGCGCTCCTCGCGCACCACGTCGTTGTCGCCCAGCGCGCCCAGCAACGCGCCGGCGA
TGCTGCCACGCTGCGCATCCTGGGTAGACAACAGGTAGCCGACACTGCTGCGCTCGATGT
CATAGGTACCGACCCTGCCGCGCAGCGGTGCCCCCTCCGCGCGCAACCGGTCCAGCAGTT
GCCGACGCGTGTGCGGCACCTTCGCAGCCGGCAGTGCGCGGGTGTTGTAGACCATCACCA
CCGGCTCGTAGCTGATGCCGAAGGCCTCGTTGCGCCACTGCGCCCAGGCCGGTAGCGCAG
CGGTCTGCGCCGAACGATGCGGCAGCGCGTGGCCGTCGTTGACCAGCTTGGTCTGCAGGT
CCATGCCGCTGGAGATCAGCAGGTCCGGCGATGCCGGTCCGCCGCGGTCGTGCAGGTACC
GCGCGTACAGGTCCTGGGTGATGATGTCCTCGTACACCACCTCAGTGCCGGGGTGCAGCC
GCTGGTAGTCGGCAATCACTACCGCGAACACTTCGATGTCGGTGGTGCCGTGGATGCGCA
GCTGCGCAGTGGCCTTTGCCTGGGCCGGGAAGCGGCGCACGTCGCCCGGTGCTGCAAGCA
CCGGCAGGGCCAGCAGCAAGGCAACGGCAGCAGCGAACAGGCGGATCATGGACTGCTCCG
GGGCAGGCGGATGGTGGCGACCAGCCCGCCCTGCGGACGGTTGCTGAGGTCGATGCGACC
GCCATGGCTGTCGACCACGCGCTTGACGATGGCCAGGCCAAGCCCGGCGCCGCCGGACGG
CGCGCCTTCGCCACGGGCGAAGCGCTCGAACACGCGTTCGGCATCGGCGGCGGCAATGCC
GGCACCGTGGTCGGCGATGGTCAGCACGGCCTGCCCGCCTTCCACGGTCAACGCGATCTG
CAACGGGCCGTCACCGCCGTACTTGAGGGCGTTGTCGACCAGGTTCTTGATCGCCTCGCG
CAGCAGCAGCGCATCACCGTGCACCTGCACGGGTTCGGCGGTCATCGCCAGTTGTACGCG
CGGTGCCGGCCCTGCCTGCGGCAGTGCCTCATGCAGGGCCTGGTGCACGGCCTCGGCCAG
GTCCACCGCTGCAAAGCGCTGCAGATGCGAGCGATGGATCACGCTGGCATCGCTGAGCAG
CTGGTTCAGCAACCGGCTCATGTGGGTGGCATTGCGTTCGATCGCCTGCAGGCTGCGCCG
CATGTCCTCGGGGTCGTCGTCATCCAGCGCCAGCTGTGCCTGCGCGCGCAGGGCAGCCAA
CGGCGTACGCATCTGGTGCGCGGCCTCGGCCATGAACGCGCGCAAGGTCTCGTTGCTGCT
GGACAGTCGTTCCATGAAGCGGTTCAACGCTGCCACCATCTGGTCCATCTCGCGCGGCAC
GCGCGCATCCAGCGGTTTCAGATCGGACGGCTCGCGGCGCGACAGCTCGCGTTCCACCCG
CACCAATGGCCGGAACGCGCGATGCACGCCAAAGGCCACCAGCGCCAGCAGCAGCCCGGA
CAGCACACCGATCGCCAGCAATGCACGGTTGACCATGTCCTGCGCAACCGCTTCACGTGC
ACGCCGGGTCTGGCCGACCTGCACCTGCACCTCGCCCTGCGCCGACGCGGCGGCGAAACT
GCGGCCGACGACCACGAAGCGCACGGTCTCGCCGCTGTACGCCGCATCAAACAGCTGCGG
TTGCGGGCCTGGCCGGCGCGGTGGCGCCGGCAGGTCGCCGTAGCCGGTGATCAGGTTGCC
GCGACTGTCGGCGACCCGATAGAACACACGGTCTTCCGGAGCCATCGCCAGCAGGTCCAG
CGCGGCATAGGGAAGATCGACCTGCCATTGGCCATCGACCAGGGCCACCGAATCGGCAAT
GGACAACGCCGAGGACACCAGCAGGTGATCGTAGGAACGGTTGGCGGCGCGCTGGCCATA
GCCGCGCGCGGCAAACAGCAGGGCCACCGCGAACACCGCCAGCAACGCGCCGAGATAGAG
CAGCAGCGTGCGCCGCAGCGAGCCCGGTGCGGCATTCGCGGTACGCGCGTCAGCCATCGG
CGTCGGCGCTGCCGTCACTGGCTTCCAGCAGGTAGCCAACGCCGCGCACCGTGGTGATGC
GCAGCGGTGCGCCTGCCAGCTTCTTTCTCAGGCGACCCACATACAGTTCGATGGCATTCG
GACCGGCTTCGTCGTCGAAGCCGAACAGGCCGTTGCCGATTTCGTCCTTGCCGACCACCT
GGCCGAGGCGGCCGACCAGGATCTCCAGCAGCCGGTATTCGCGGTTGGGCAGCTCGATCG
GTTCGCCGTCGAGGCTGACCCGGTGCGCGGCGTTATCGAACTGGAAGCCGCCGATCTGCA
CCACTTCGCTGGCCTGCCCACGCGCACGCCGCAGCAGCACGCGGCAGCGTGCTTCGAACT
CGCGGAAATCGAATGGTTTGCCCAGGTAGTCATCGGCGCCGACATCCAGCGCCTGCACGC
GGTCTTCGATGCTATCGCGCGCGGTCAGCATCAGCACCGGCGTGCTGTCGCCGCGCTCGC
GCATGCCGGCCAGCACGCGCAGGCCATCGAGCTTGGGCAGGCCGATATCCAGCACCACCA
GGTCGAAGCTCTGGTAGCGCAGCACGCTGGCCGCCGCCAGGCCATCGGCCTGCCAGTCCA
CGGCATGCCCACTGCGGCGCATGCGGCGGATGATCGCATCGGCCAGATCCGGGTTGTCTT
CGACCAGCAGCAGGCGCATGGGCACGGGGGTGGGAAGGGAAACGAATGCTACCGCATGCC
GCTGCCGCGCTCGCCGCGCCCCGCCCGGAGGCGGCAGCGGGCCGCTTTACGCTGCACCGC
ACAATCCGTTGACAGGACGATGACAGCTTGCCCGACCCAGACTGCGGCCGCGCACCGTCC
GGTGCCCACGATTGCCGCGCGCCTGGCGCGCACCTGGGAGGGTTTGTGGAATTCATGTTT
GCCTGGCGGCGCCCTGCCGCCATGGTGGCGCTGGCTGCCCTGTCGGCGCCGGCCATTGCC
GCCGAAGACGACCGTCCGGTCACCGCCACCCTGGGTGGTCGCCTGCACCTGGACTTCGCC
ACCTTCGACAACGACAACCGGGGCACCCCGAACAAGGACGACACCGAAATCCGCCGTGCG
TGGGTTGACGTGTCCGGCAAGTTCTTCGTGGTCGACTACAAGCTGGAAGCCGATTTCTCC
GGCGACCGCGTCGAGGCCAAGGACGTGTACCTGGCACGCAGCTTCGGCAAGGCCGGCAAG
CTGACCGTGGGCCAGTTCAAGCAGTACTTCTCGCTGGATGACCGCACCAGCTCCAACTAC
GGCAGCTTCCTGGAACGTGGCAACGCCGGCACCACGCTGGCGCCGCTGTACCGCCTGGGT
GCGTCCTGGCAGGCCAACCCCGGTGACTTCACCTGGGCGGCCAGCCTCTACAGCCTGGAG
AGCATCGACGCCTGGCAGGTGAAGGGTCGCGCCGCCGGTGGCCGCGTCACCTGGGCGCCC
TCGCCCAGCGATGGCGACGTGCTGCACCTGGGCCTGTCGCTGGCCCGCGAGGCCTACGAC
AACCCCGGCGCCAACGGCGTGCCCGGCCTGCGCATCCGCCCGCGCCCGGCCGGCCATCTG
TCCGACAACAGCCGCCTGACCCTGGTCGACTTCTCCGCCGGCCGCGATACCGACGTCAAC
AAGTGGTCGCTGGAATACGCGCAGGTGCGCGGCCCGCTGTCGTGGCAGGGCGAGTTCAGT
GGCGCCACCTTCGACGACGGCGCGCAGCGCGGCGATGTAATGGCGGCCTACGGCATGCTC
AGCTGGTTCGTCACCGGCGAAAGCCGTGCCTACGACCGCAAGACCGGTCGATTCGCGCGG
GTGAAGGACATCCGGCACAAGGCCGGCGCCTTCGAAGTGGCGCTGCGCTACGACCAGATG
TGGGGCGCGCAGCATCTCGACGGTGCGCCGGACCTGCGTCGCGGCAGCACCGAAGCCTGG
ACGCTGGGTGGCAACTGGTACCTGCGCGACAACCTGCGCTTCATGCTCAACGTGATCGAA
AGCCGCAACCGTGATCGCCTGGCCGGGGTGACGGTGGACCGCACGCGCGCGGTCACCGGC
CGCCTGCAGTACGACTTCTAGGCCCGACATTCCGGGCATTCCGCCCGGGCCCCTTCCACT
CCCCACGTCCTGTTTTCGCAAGGAGTCCGCAGATGATGCTGAGCATCCTCGGCTTTGGCA
TGGTCATTACGTTCATGTACTTGATCATGAGCAAACGCCTGTCGCCGCTCGTCGCCCTGA
TCACCATCCCCATCCTGTTCGCGCTGATCGGTGGCTTCGGTGCCGGCATCGACGAGATGA
TGCTGGAGGGCATCAAGAAGATCGCGCCGACCGGCGTGATGCTGATGTTCGCCATCCTCT
ACTTCGGGGTGATGATCGACGCCGGCCTGTTCGATCCGCTGGTGCGGGTGATCCTGCGTT
TCGTCAAGGGCGACCCGATGAAGATCGTGCTTGGCACTGCAGTGCTGGCGATGCTGATCT
CGCTCGATGGCGATGGCTCGACCACCTACATGATCACCGTCTCGGCGATGCTTCCGCTGT
ACCAGCGGCTGGGCATGAACGCGCTGAACATGACGTGCGTGACCATCCTCGCCGGCGGCG
TGATGAACCTGACCCCGTGGGGCGGCCCGACCGCACGCGCGGCCACCGCGCTGCACGTGG
ACCCGGCCGACGTGTTCGTGCCGCTGATCCCGTCGATGGTGATCGCCTGTGCCGGCGTGC
TGCTGCTGGCCTGGTACCTGGGCCTGAAGGAACGCCGACGCCTCGGCGTGGTGACCCTGC
CCAAGGGCGGCAGCTGGATGGACAACAGCGTGTCCGATGACAGCAACCCGCTGCCGACCG
TGGAAGACGCCGAAGACATCAAGCGCCCGAAGCTGCTGTGGGTGAACCTGGCGCTGACCG
TGGCACTGATGACCGCGCTGATCATCGGCGTGCTGCCGATGCCGGTGCTGTTCATGGTCG
GCTTCGCCATCGCCCTGGTGATCAACTACCCGAACCTGGCCGAGCAGCGCCGCCGCGTGG
TCAACCATGCCGGCAATGTGCTGTCGGTGGTGTCGCTGATCTTCGCCGCAGGCATCTTCA
CCGGCATCCTCAACAACACCGGCATGGTCGAAGCGATGTCGCACAGCTTCCTGGCGGTGA
TTCCGGAATCGTGGGGCCCGTACCTGGCGGTGATCACCGCGGTGGCGTCGATGCCGTTCA
CCTTCTTCATGTCCAACGACGCGTTCTACTTCGGCGTGCTGCCGATCCTGTCCGAGGCCG
CTGGCAACTACGGCATCACCCCGGTGGAAATGGCGCGCGCCTCGCTGGCCGGCCAGCCGG
TGCACCTGCTCAGCCCGCTGGTGCCGTCCACCTACCTGCTGGTGGGCCTGGCCAAGGTCG
AATTCGCCGACCACCAGAAGTTCACCCTGAAGTGGGCCATCGCCATCTCGATGCTGCTGA
TGATCGGCAGCCTGCTGTTCGGCCTGTATCCCCTCGCCGCCTGACCCTTTGCCAAGGAGC
CTTCTGCAATGACGCTTCGAATCGCTTACGTCACCAGTGGAATGGGCAGTGTCGGCACTG
CCATCTGCCAGAGCCTGGCCCGCAGCGGCCACACCGTGGTTGCCGGCTGCGCGCCGAACT
CGCCGCGCAAGGCCAACTGGCTGCGCGAGCAGCGCGAACAGGGCTTCGACTTCATCGCCT
CCGAAGGCAACGCGACGGACTGGGCCTCGACCAGCGCCGCGTTCGCCAAGGTGCGCGCCG
AAGTCGGTGAAGTGGACGTGCTGGTCAACAACTCCGGCGGCAGCCGCGACCTGCTGTTCC
GGCAGATGGCGGTGGAGGACTGGAACGCGGTGATCGCGTCCAACCTCAACGCGCTGTTCA
ACCTGACCAAGCAGGTGGTGGACGGCATGGCCACGCGGGGCTGGGGCCGCATCATCAACA
TCGGTTCGGTCAGTGCCCACAAGGGACAGATCGGACAGGTGAACTACGCCACCGCCAAGG
CCGCGATGCATGGCTTCAGCCGTGCGCTGGCTGCCGAAGTTGCGTCGCGCGGGGTCACCG
TCAACACGCTGTCGCCGGGCTACATCGCCAGCCAGGCGATCAGCAGCTTCCCGCCGGATG
TGCTGGACCGGCTGGCCGCCTCGGTACCAGTGCGCCGCCTGGGCCGCCCCGAGGAAGTGG
CCGGCCTGTGCGCGTGGCTGGCGTCGGATGAAGCCTCGTATGTGACCGGTGCCGACTATC
CGGTCAACGGTGGCCTGTACATGGGTTGAGCCCGTCTCCACGCAACGCGTGGACCGCCTC
CCCCACGGAGTGCGCGGGGCCGGTGAACCTTCGCTTGCTAGGGGGATCCGGCCCCTTTTT
TGTTTCTGCATTTTCGGGACGTATTGCCCGATACATCGGCAGAACCGGTGCTATACCTGC
CAACGCTCGCTGAGCCCGATGGATGAACGGCCGGAATCGCGGATCAAGGAGGTTGGCATG
CGTGCATTGCTGATTGCGCTTCTTGTGGTCGCCACCCCGCCACTGGCGGCCACGCCACCT
GCTGCCACTGCGGATGAGGCGGATGCAACATGGCGGCTCGTGGAACGCTGGTCCCTGCAG
CTGGCACGCTCTGACCTTGTCGCGCAGCTATCGCCACTGGCTCCGGCCGGCTCGCGTTCG
GAAGCAAGAAGGGGCCGGGGCGACAGCGCCACCATCGATCTGGGGCCATTCGTGGTCGCC
GGGAGGATCAAGGGGCCTTCTGGCCAGATCCACACCGATGCGTCGGGGCGAATCATCAAA
GGCATTACGCTGTCGCTGGGCGGCGCCTGCATCTCGCGAAAGCAGATGGGTCGTCGCTAC
CCCGACTTCAATGTCCTTTCCGTCCCGTCAGGACATAGCCTGGACGAGTCGACGGTGTTC
GGCACGGTAGAGAACGGCATCCAGATCGGGTTCTCATTCTCCGAACATGACCGTGACTGC
ATGAACCAGCTCAAGTTGAGCTGGCCAGGGGAGCGCTTCTGATTCCCACCGGCCTACCAC
CATGACGAACATGTTGCAGGACGCGCACCACTGCCCTGCACCCTTCGTTGGTTTTTCGTA
AAGAAGGTTTCATGTTCCGTTCGCATAGTGGCCATGCACCGCGCACGCGTGCCGGTGACC
ACCCCCAATGCAACGGACCACCATGCAGACCCGACACCTGACGATCGCCGTGGCGATCGC
GCTCTCCGCCGCCGCCAGCGCCCATGCCGCCACCGCCGCCGATACCGGCGCCAGCACCGA
TGCCGCGCTGAGCGCGCAGACGCTGGATACCGTCTCCGTGATCGGCCAGGGCGAGACCCG
CCAGGTGCAGCGCATCACCACCGTCGACAAGCAGGTCCTGCCGCCGGGCACCAGCGGCCA
GAAGGTCCTCGACCGCCTGCCGGGCGTGTCGGTGCAGTCCAACGATGCCTTCGGCGCCAA
CGAAGAATCGCAGACCATCAGCCTGCGCGGCTTCGACAAGAGCCGCCTCGGCTACACGCT
GGACGGCATCCCGCTGGGCGACAACAGCTACGGCAACTACAACGGCCTGAGCATCGCCCG
CGCGATCATCGCCGAGAACCTGGCCGGTGCCGAGCTGTCGCAGGGCATCGGTTCGCTGGG
CGTGGCCTCGACCAGCAACCTGGGCGGCACCATCCAGTACTTCTCGATGGACCCGTCCAC
CGAGTTCGGTGGCCGCGCCAGCGTCACCGTCGGCGACAACAGCCAGCGCCGTGGCTACCT
GCGCGTGGATACCGGTGACATCAACGGCTTCTCGGCCTATGTGTCCGGCGTGCACCAGGA
CCAGGACATGTGGGCCGCGCCCTACCAGAACCAGACCACCCGCCAGTTCAACGCCAAGGC
AGTGTGGAATGTCGGCGACCACCGCTTCGGTGCGTTCGTGGCCACCTCGCGCGCCAGCCA
GGCCAACTACGCCTACCTGTCCAAGGACATGCTGGCGCGTGGCCTGGGCTGGGATTGGAA
CATCTACGCGCCGGACTGGGATCGCGCCGTCGCCGCTGCGTACTGCGCGCCGGGCACCTA
CAACAAGGCACGCTGCAAGTTCAGCGGCGGCGTCAACAGCATCGACGATGCCTACTACCA
GAGCCGCGCATTGCGCGACGACAATCTCTATTCGGTCGATGCCGACCTGCGCCTGGGCGA
GCAGGGCCGCCTGAAGCTGCTGGCCTACCACCACGACAACCGTGGCCAGGGCCACTGGTG
GGCACCGGGCCAGCCGTCCTACCCGGGCACCGACAGGATGCTGCCGATCTCGATCCGCAG
CACCAACTACACGATCAACCGCGACGGCCTGACCGCCGCGCTGTCGTGGACGGTGGGCAT
CCACGAACTGGAAGCCGGCCTGTGGTATGAGCAGAACGACCACAACGTCTCGCGCAACTT
CTACTACATCAGTGGCCCGTTCCTGGACGACCTGTACCTGAAGAACCCGGACCGCCTGCT
GTTCAACCAGGACTTCGACATCCGCACGCGCCAGTTCTACGTACAGGACCGCATGCGCTT
CCTGGACCAGCGCCTGACCGTGGACGTGGGCATCAAGAGCCCGAACACCCGCATGCGTGC
CACCGCCCAGCCGGGCGTGGAAACCAGCATCGCCTCGGGCACGCTGACCGCCAAGGAATC
GGTGCTGCCGCAGGTGGGCCTGGGCTTCAAGCTCAACGCCAACAACGAGCTGTTCGCCTC
GTACGCCGAAAACATCGCCGCCTTCGTCGGCGGTGGCAGCGGCGGCCCGCTGCAGGTGTC
GCCGGAATCGTTCGCGGCCAGCGCCGGCCTGGAGCCGGAGAAGTCCAAGAGCCTGGAAGC
CGGCTTCCGTACCTTCGGCGAGAAGTACCAGGCATCGATCGCGGGTTACAACGTGAAGTT
CGACAACCGCCTGCTGTCGTTGAACCCGTGCTCGAGCATCGAAGTCGGCACGCGTCCGGA
GTGCGTGACGCGCTTCATCAACGTCGGTTCGGTGAAGAGCTACGGCGCGGAACTGACCTT
CATCCTCAAGCCGATCGACGGCCTGCAGTGGTACAACGCGCTGTCCTGGAACAAGACCAC
CTACGAGGATGACTACACCTCGGGCGGCGCCATCGTTCCGGTGGCCGGCAAGATCACGGT
GGATACGCCGCAGCGCATGGCCTCCAGTGAGATCAGCTGGAACCGCGATGGCTTCTTCGC
CAGCCTGCGTGCCAAGTACACCGGCAAGCGCTACTACACCTACACCAACGACCAGTCGGT
ACCGGGCGTGACCACCTTCGACGCCGGCGCGGGCTACGACTTCGGCCCCGGCCTGGGCCT
GCGCAACGTGCGGGTGTCGTTGAATGCGACCAACCTGACCAACAAGCGCTATGCCGGCCA
GCTGAGTTCGTTCGCACCGACTGATCCGAAGGGCACGCGTTATGCGATCCATGCGAGCGC
ACCGCGGCAGTTGTTCATGACGGTGGCGGCAGAGTTCTAAGTCGAAAGCGTTGCCCCGCG
GCGTCTTGATTATCGTCGCGGGGCAGGGCCGGATGGGCCGGCGCAGGACACGCCGTAAAC
CCATCCATGGGGGCTCGATGGCGCCATCCATGGCGCCAACGGTCCTGCGCCGGCCCATCC
GACCCTGCTCGACGGTTTCCCGCGCCACGGTGCGGAAGGCAAAGAAGAGCAAAAAGCAAA
GAGCCGGGCATTGCCCGGCTCTTTGCTTTTCAAGCGCAATCCCTTCGGCGCGGTGATGTG
CTGCCCCCCGCGCGGGAAACTGTCTGGCGGCGGTGGGGCACCCTGGCCAGGACCGTGAGG
CGCATGGATGCGCCGATCGAGCCCCCATGGATGGGTTTACGGCGTGTCCTGGCCAGGGTG
CCCCACCGCCGCCCAGCGACATCAATCGAGGCGCCAGCGCATCATCCCGCCAACGCATTT
CATTCCGGCGCCAGCTGGTCCATCCGTATCCGGTTGGCAAACAGCGAGAACGCCAGCATC
CCGGCCAGGCCATTCGCCCGGCTCACCCAGTGCGGCAGCCAGCGCGGAGGCTTCAGCACC
CCCGCCTCGAACAACGGCGCGAACGCGATCGCATCGGTCAGGCTCATCTTGCCGGCGAAC
AACCAGCGACAGACCTGCAAGCGGTCCTCGGCCAGCATGTGGCGGAAGAAGGTGTGCACC
GACACCAGGCCGCGCAGGTACACCGTGTCCTTGGTGAAGGCCAGGCCGCCACTCGGCGGC
ACGCCGCGGAACACGCGCTGTGCCGAGGCGAAACTCTCCTCTGCGTTCTGCCCCGCATCG
CAGAAATAGCGGAACACTTCGATGAAATCGGCGCCTTCGCGTGCCATCGCAATCGCTTCG
GTACGCAGGCTGATGCGCTTCAGGCGCTCGATGTCGATGCTGCCAGTGATCTGCTCGGCG
AACGTGGCCAGGCCTTCCTGTGTCGCGGTCACCCGCGGCGAAGACAATGCCAGGCTCGGC
AGCACCGGCTGTTCGCGGCCATTCAATGCGGTCAGCGAATGCACCAGCGCTTCGTGGTGG
AACAGCTGCGCGCGGTCGTAGGCACTGAAGCGCGCACTGGTGCGCAGGCGGATGCGGGTC
GGGCCGGCAGCTGCTTTGGACACCAGTTCCGGGTCGAGCTGTACCTGGATGATGCGCGAT
TCGAAGAAGGCATCCAGGTCGTTCTGCAGCTGCAGCTGCAGGGCGATGGCCGACACTGGC
ACCTGCTCTTCCGGCGCCAGCAGTTCGTGGTCCAGTTCGGCGGCAATCTGGATGAAGTGG
CGCGCTGCTTCGCGCGTGCTCGGGCCATTGCCCGGCAGCGGCTGCTCGGGTGCGCCGAAC
AGCTGCACCGAACAGGTATCGACCGCCGCGGTGCCCAGCCCTTCCAGCAGCTGCGCGGCC
AGGTCCCAGCTCTGCGCCGACTGTCGCACGTAGTGGCCCAGTGGGTGGCTGTCGTCGCAG
TCGGCGGCGATCGCGGCCAGCGCGCGACGTTCTTCGCTGAAGTCCAGCCGTGGGTAATCC
ACCTTCGGCAGCACCGGCTGACCACGTGCCACGCTATCCAGGAACGGTGCCTGCACCGTT
GCCGGCCAACTGGTCAGGCCCAGCAGGCGGATGCCTCCCACGGCCTCGACCAGGCGCGCA
TCGAGCGCTGCATGGTGGGCCACGTCACGGTCCAGCGTCGCAGTCGGTTCCATGCGCGGA
CTATAGCGCCCTGCCCTTGCTTTGGTAGGTGCCAACGTTGGTTGGCATCCGCCGACGGCG
GGCTTCGGACACACCCGTGCCAACCAGGGTTGGCACCTGTCAGGAGCGGGCAGTTGGCAT
CCGCCCGAAGCAGACAGAGGCGGGTTCATTGCAGGGGTCAGCGCCCATTGCGGTGCAATG
GGATCCGCCCCCGCGGTACCGATCAGCGCCTACGCGGCTTGCCGGCCGGGCGGAACTGCT
GGCCCTTGCCCTTCTTGCCGCCACGCTCCTGCGCGGTCTCGGCCTGGCGGACCGCCAGCT
TGGCGGCGGCGGCGGCCACTTCTTCCTTCAGCTTGAAGTAGTTGAGCAGCCGGCTCTCTT
CGATCTCACCTGCTTCGATCGCTGCGCGTACGGCACAGCCCGGTTCCTGCTGGTGCTTGC
AGTCGTTGAAACGGCACTGTGCGGCCAGGGCTTCGATATCGGCGAAGCCGCCTTCGGACA
GCGTCTCTTCACCGGTCGGCTTCAGCTCGCGCATGCCGGGGGTGTCGATCAGGCAGGCGC
CGGTCGGCAGCGGCATCAGCGCGCGGTGCGTGGTGGTGTGGCGTCCACGTGAATCGTTGG
CGCGCACCGCGTTGGTCTTCATCCGCTGCTCGCCGAGCAGGGTGTTGGTCAGCGTGGATT
TGCCGGCACCGGACGAGCCCACCAGCACCACCGTGCGGCCCGGGCCCAGCCACGGTTGCA
GCACCGCCACGCTGTCGGCATCCAGGCCATTGATCGCATGCAGGGCGATACCCTGCATCT
CCAGCTCTTCCAGCACCGCCAGCGCGTCTTCGCTGTACTCGGTCTGGTCGGCCTTGGTCA
GCACCACCACCGGTTCGGCACCACCACCGCCGACCAGCAGTAGGTAGCGTTCGATGCGCC
TCGGATTGAAGTCGGCATCCAGGCCGCAGACGATGAACACCGTATCGATGTTGGCCGCGA
TCACCTGCTGGTGGTAATGCTCGCCGGCAGCACCACGCTTGATCGCGGTACGACGCGGCA
GCAGGGCGACGATGCGGATGCCATCGAGCAGCACCCAGTCACCCACCGCCGGCCGTTCAT
GGCTGGGGAAGCGCGGGCGCTGCCATTCCGGCAGCGACTCGGCCTTGATCGACGCATCCG
GGCCATCGGCCACCACGTAGTGGGTGCGGTGCTGTTCGATCACCCGTGCCGGGCGGGCCT
GCGGATGTGCGGCCATCGCGGCCTGCCAGTCGGCCTGCTGCGCCGGGCCCGGCCAGGGCC
AGCCAATGGTCTGCAGGGCGATGAAATCGGGGGTCTGGGTCATCGCCGCCATTCTACCTG
TGCCGACGCCCTGCCAGCCCAGCAATGACGGGCCCGGCGCCCTTGCCATGCATTGCAGCA
ATTCCGGTAGGATGGAAGCCCCATGCCTTTTGACGGCCCAGCTCCCATGTCCACCAACTC
GCCCAAGCCCCTGGCCATCCGCGAGCGCCTTTCCGAAGTGCGCTACGAAATCCGCGGAGA
ACTGGCGCGGCGAGCCCGGGAGCTGGAGGCGCAGGGCCGCAAGCTGATCAAGCTCAACAT
CGGCAATCCGGGCGCTTTCGGCTTCCGTGCGCCGGAGCACCTGCAGCGTGCGATCGCTGA
CGACATGGGCCGCACCGACCCGTACACGCACCAGCAGGGCCTGCCGGTGGCACGTGAAGC
CATCGCCAGCTACTACGCCCGCCGTGGCGCGCCCGATGCGCACCCGGACCGCGTCTTCCT
CGGCAACGGCGTCAGCGAACTGATCGACCTGTCGCTGCGTGCGCTGCTCAACCCGGGCGA
TGAAGTGCTGGTGCCCTCGCCCGACTACCCGCTGTGGTCGGCCTCGACCATCCTCAACGA
TGGCCGTCCGGTGTACTACCGCTGCGCACCGGAGAACGGCTTCCAGCCGGACCCGAGCGA
GATCGAGACGCTGGTGTCCTCGCGCACCCGCGCCATCGTGCTGATCAATCCGAACAACCC
CAGCGGCGCCAGCTACCCGCGCGAACTGCTGGAGCGCGTGGTCGAGATCGCACGCCGCCA
CAACCTGTTGCTGCTGGTCGACGAGATCTACGACCAGATCCTGTACGACGACGCGGTGTT
CCAGCCGGTCGCGCCGCTGGCCGGTGATCATCCGTGCCTGACCTTCAGCGGCCTGAGCAA
GGTGCACCGCGCCTGCGGCTGGCGCGTGGGCTGGGCCCACCTCAGCGGCGACGATGCCCG
CCTGGGTGACTTCCGCGCGGCACTGGACCTGTTGGGCGCGCTGCGCCTGTGCGCCAACGT
GCCGGGCCAGTACGCCATCGAGGCCGCGGTGAACGGTCCGGACACCATTTCCGAACTGTG
CACGCCGGGCGGCCGCCTGTATGAAACCCGCCGCGCGGTCATCGAGGCCTGCGAAGCCAG
CGAGCACCTGTCGCTGGTCGCACCGGCCGGCGCGCTGTACGCGTTCCCGGCCGTGGTCGG
CGCCGCTGCGAAGGGCTTCGACGACCACAACTTCGCGCTGGACCTGATGAACAACGAAGG
CGTGCTGGTGGTGCCGGGCTCGAGCTTCAACGTGCCCTACCGCCATCATTTCCGCGTGAC
CCTGATGCCGGAGGCCTCGGTGATGCGCGATGTGTTCGCGCGCATCGACCGCGTGCTGGC
GCGGCGTGCCGAGGACGCGACCAAGGTCGTGCCGCTGAAGCCTCGCCGCTCGGTGGCCTG
AGCCGTGGCGCTGTCCTACCTGGCGCTGGGCGATTCGTACACCATCGGTGAAGCGGTTGC
AGTCGAAGGCCGTTGGCCACACCAGCTGGCCGCCGCGCTGCGCGCGCAGGACGTGGCGCT
GGCCGACCCGCAGACCATTGCGACCACCGGCTGGACGACCGACGAGCTCGATGCGGGTAT
CGACGCGGCTGCACCGCAGGGCCCGTTCGATTTCGTCAGCCTGCTGATCGGCGTCAACAA
CCAGTACCGCGGGCGTCCGCTGGACGAGTACCGCAGCCAGTTCCAGGCCCTGCTGCAGCG
GGCGATCGGCTTCGCCGGCGGTGATGCCGGCCGCGTGCTGGTGCTGTCCTTCCCCGATTG
GGGCGCCACCCCGTTCGGTGTCGGCAGTGGCCGCGACCTGGCCGCGATCGAGATCGAGAC
CGACGAATTCAATGCCGCCGCCGAGGTGATCAGTACCCGGCACGGCGCAGCCTTCGTCGA
CATCACCGACATCAGCCGCGCGCAGGGCGAAGACCCGACGATGATCGCCGAGGACGGCCT
GCATCCTTCAGCGCGGATGTACGCCCTGTGGAGCGCGCGCGCGCTGCCGGTTGCCGCGCA
TCTGCTTGGCGGCACGGACTGAGGCGATGGACGGCACGCCACGGAACGGCCCGCCCCTGC
CCTGTGCTCCCCTGACGGCCCCGCAGGCCCGCTTGATCGCCGAAGCGTTCCGCCCGGCGC
AGGCCTGGGGCAGCCGCCGCGACTACTACTACACCCGCGGCAAGCTCGGCAGCGATCCGC
TGTACGACGGCGTGCTGCAGCATCTGCCTGACGACGGGCAGCCGGTGCTGGACCTCGGCT
GCGGGCTGGGCCTGTTCGCCCATGTACTGCGCCAGCGCGGCGGCACCCAGCGCTACCTGG
GCGTGGACGTGGATGCGGGCAAGATCGCCCGCGCGCAACGTGCCGCCGTCGAGCTGCATG
ACGTGCGCTTCGACTGCGTGGACGTGCAGGCGCCACTGCCGGCGCAGGCCGGGCACGTCC
TGCTGCTGGACGTGCTGCAGTACCTGGACGCGGACCCACAGCAGGCACTGCTGCGCGCGG
CCAGTGCACGGGTGGCCCCCGGCGGCTGCCTGCTGCTGCGCACGCCGCTGGCCACCGGCG
ATGGCCGCGACCGCACCACGCGGGTGGCGGATCGGCTGGCCTGGCTGGTCGGCTGGATGG
GCACGCGGCCGCGCCACTATCCTGACCCGCAGGTCCTGCAGGCGACACTGACCGAAGCGG
GATTGCAGGTGGCCGCCCCCCGGCCACTGCATGGGCGTACGCCGTTCAACAGCTGGCTGC
TGGTAGCGCGGCGGAACCGGTAGCGCCGGGCCATGCCCGGCGAGCGCAGCGGCGCCCGTG
GAACCCACCGGGCATCGCCCGGCGCTACTGCATCCGTGTCAGCTGACCGGCAGCCGCGCC
TTCAGGCCGCGCTCGTCCAGCGCCTGCAGCACGCGCTCGATGATCGCCAGATTGTGGCCG
TGGGCGGCGCCCTCGTGCAGCAGCACGATGGCCCCTGGGCGCAGGTCCGGCAGCAACCGC
GCCAGCACGCCCTCCGGCGTGCAGCTGACGCGGTCGTAACCGCGGGCACTCCAGCCCACG
CGCACCAGGCCCAGCGCCTTCAACACCGGCGCCACGAACGGGTTGGTCATGCCCACCACC
GAGCGATACCAGCGCACCGGATGCCCGCTCAGCGCCTGCAGCGCATGCTGGCAGCCTTCG
ATCTCGGCCCGCATCGCCGCTGGGCCCAGGCGCCAGAAGCGGGCCTGCGGGTGGCTGAGA
CTGTGATTGCCGAGATCGTGGCCACGGCGCAGGATCTCGGCCACCAGTTCCGGCTGCGCC
AGTGCACGGTCCCCCACCAGGAAGAAGGTCGCACGCGCCTGGTGGCGGTCCAGGAGGTCG
AGCACGGCACGGGTTTCCGGGCCGGGTCCGTCATCGATCGTCAGCCAGACACTGTTGCCA
GCGTCCGGCACCCGGCTCAATACCGGCGCGTAGAAACGGCTGTTGGGCAGGAATATCGGC
ACCATGAACAGCGCGTGACTGGCCACCATCAGCGGCAGGGCCCAGTGCCAGCCTGCCAGT
ACCCATACCAGGATCACGGCCAACTGCGACGCCACCAGCCAGGGCAGCCAGCGCCAGGGC
CGGGTCGGGATGCGATGCAATGTTCCTGCGTTGCTCATCCCCCATGATGCCATGGGGGGT
AGAATTGATGATTCGAATTCCCGGAACCCCGACGTCCATGTCCCTCGATCCCGCCCTGCG
TTCGCGCATCGAATCCATCCTCAACGCCAACCGCGTCGTGCTGTTCATGAAGGGCCAGCC
GTCGATGCCGCAGTGTGGCTTCTCGGCCAAGGCCGTGGGCGCGCTGCAGGACCTCGGTGT
CGAGTTCGCCCACGTCAACGTGCTGGCCGACCAGGAAATCCGTGAAGGCATCAAGGCCTA
CGGCGACTGGCCGACCATCCCGCAGCTGTACATCGACGGCGAACTGGTCGGCGGCAGCGA
CATCGTGCTGCAGATGGCCGCCAGCGGCGAACTGAGCAGCGTGCTGGGCCTGGCCGCACC
GGACCGCACCCCGCCGAGCATCACCGTCACCCCGGCCGCTGTGGAAATGCTCAAGGGCGC
GCTGGCCGACGCCCCGGGCGCTGCCCTGCAGCTGACCATCGACGCCGGCTTCCAGCCGAA
CTTCCAGCTGGCCCCGCATGACGAAGGCGCGATCGCTGCCGAGTCCAATGGGCTGCGCGT
GCAGTTCGACCTGTCCAGCGCCCGTCGCGCCAACGGCATCACCATCGACTGGGTGGACGA
CATCCGCGGCAAGGGCCTGGCGATCGACAACCCGAACGCGCCGAAGCCGGTACAGGAAAT
CAGCGTGCGTGATGCCGACGACCTGGTGCGCGCCGGCAACATCACCCTGGTGGACGTGCG
CCCGGCCGACGAGCGCGCCATCGCAGCCGTCGGCGTGCCGTTCAGGAGCTTCGACGGCAA
CGGCCGTGCGGAGCTGGAAGCCCTGCCGAAGGACACCGCGCTGGCCTTCATGTGCCACCA
CGGCGGCCGCAGCGCACAGGCTGCCGAGCAGTTCCGTGCACTGGGCTTCACCAAGGTGTT
CAACGTCACCGGCGGCATCAATGCCTGGTCCGAAGACGTGGACAACGGCGTGCCGAAGTA
CTGATCGGCCCCGGCATGGGGTCGACTTGGGGTCGGATCCCTTTCCGCAGGAAAGGGCTC
TGGCCCCAGCACAGAAAACGCCGGCATTCGCCGGCGTTTTCTGCATCCACGCATGGCGTG
GACCTACCCGGCGAAGCCGCCTTCGGCCAGGTAATCCAGCTCTTCCGCCGTGGGCAAGCG
ACCGAGCACGGCATTGCGATGCGGGAAGCGCCCGAAGCGGCGGATGATGTCGCGGTGCAG
TTCGGCGTACTGCAGGTACTCCTTGTCACCCAGCACGTCGAACATCGCCACCGAACGGTC
CTGGTCCATCGGATCCTCGGAGTGCTCGAACGGCAGGTAGATGAAGGCGCGCAGCTTCGG
TACCAGCTGCAGGTCCAGGCCTTCCTCGATGGCGCGCATGGCGTAGTGCCGGGCCAGGCC
ATCGGTGGCGTAGGAATGGGCGGTCCCACGGAAGCAGTTGCGCGGGAACTGGTCCAGCAG
CAGCATCAGCGCCAATGCCCCTTCGGCACTGCCCAGCCAATGCTCGCGCGCGCGCGAAGC
GGCGGCGAAATGCTCATCCAGGAACAACTGGCGGAACTGCGCGTCGAACGCATCGTCGCG
GGCGAACCACTTCGCAGGGCCCGCTTCTTTCCAGAATTCCACCACTTGCGCGGCAACGTC
CATCACCTACTCCCCAGGGCCGGCGCGCCGCGCCAGGCCATCATCATCATTCGTCGAAGC
GCAGGTGGCGGACCGACTTGCCGTTGCGCCGGATAAGCTTAAGCGCCTCGATACCGATCT
GGATATGGTTTTCCACGAACTGGGAGCTGACCTTGGCATCGGAGGCCTCGGTCTTGACCC
CATCGGGGATCATCGGCTGGTCCGAGACCAGCAGCAGCGCGCCGCTGGGGATGTGGTTGG
CGAAGCCGGCGGCGAACACGGTGGCGGTTTCCATGTCGATGGCCATGCAGCGCATCGCCC
GCAGCCGCTCCTTGAAGGCCTCGTCATGCTCCCAGACCCGGCGGTTGGTGGTGTAGACGG
TACCGGTCCAATAGTCGTGGCCGAGGTCGCGGATCATGGTCGAGACCGCACGCTGCAGCG
CGAACGCCGGCAACGCCGGCACTTCCGGCGGCAGGTAGTCACCCGAGGTACCCTCGCCAC
GGATCGCAGCGATCGGCAGCACCAGGTCGCCCAGCTGGTTCTTGCGCTTGAGGCCGCCGC
ACTTTCCCAGGAACAGCACCGCCTTGGGCATCACCGCCGACAGCAGGTCCATGATGATCG
CGGCATTGGGGCTGCCCATGCCGAAGTTGATCATGGTGATGCCGTCGATCGTGGCGCTTG
CCATCGGCCGGTCCAGGCCGATGACCGGCGCACCGGTCAGCTCGGAAAAGGTATGCAGGT
AGCCGCCGAAGTTGGTCAGCAGGATGTGCTGGCCGAACTGGTCCAGAGGCACCCCGGTAT
ACCGGGGCAGCCAGTTGTCGACGATTTCCTGCTTGCTTTTCATGGGCGGTCCGGTACGGC
GGGGGACCGGGTATTTTCGGCCACCCGGCCGGTGCAGTCGAGCCGCCGTCGACCGTCCTG
TGAAGAAGGTCACTTGGCAAGCCCGCCACCACCGGGCTAGCGTCGGCGGTTGGACCAGGT
TGCAAGGGGAACTGCATGGCATCGACGTTGTTGCGCGCCGGGGTGGCCCTGGCGCTGCTT
TCATTGAGTACGGCTCCGGCGGTGGGCGCCTCGCGCTTTGTCGCCGATCCCTACCCCAGC
ACCTACCAGGCCCATCCCGATGCGCCGGTACTGATCCACAACGCCACCGTGCTGACCGGT
ACCGGCCAGCGCCTGGACAACGCCGATGTGCTGCTGCGCGACGGCCGCATCGTTGCCGTC
GGCCGCCAGCTGCAGGCCGATGCGGGCGTCACCCGCATTGATGCACAGGGCAAGTGGGTC
ACTCCGGGCCTGATCGACGTGCATTCGCACCTGGGCGTGTATCCCAGCCCGGGTGTCGGT
GCGCACAGCGACGGCAACGAGATGACCGCACCGGTCACCGCCAACGTCTGGGCCGAACAC
TCGGTGTGGCCGCAGGACCCGGGCTTCGCCACCGCGCTGGCCGGCGGCGTGACCAGCATG
CAGGTACTGCCGGGCTCGGCCAACCTTGTCGGTGGCCGCGGCGTGACGCTGAAGAACGTC
CCGGCCATCACCTACCAGGCGATGAAGTTCCCCGGTGCGCCGTGGGGCCTGAAAATGGCC
TGCGGCGAGAACCCCAAGCGGGTCTATGGCGAGGGCAAGGGCGTGACCCCGGCCACGCGC
ATGGGCAACGTGGCCGGCTATCGTGCCGCCTTCATCGATGCCGCCGACTACATCGCCAAG
AACAAACCCAAGCCGGCCAAGCGCAAGAGCTGGTTCGGCAGCGACAAGGGCGACAGCGCC
GGTGATGCCGGCGGCAAGCGCGATCTCAAGCTGGACACGCTGGCCGGCGCGATCGAAGGC
GACATCCGCGTGCACATCCACTGCTACCGCGCCGACGAGATGGCCACCATGCTCGATCTG
GCCAAGGAATTCGGCTTCAAGGTAGCCGCCTTCCACCACGGCGTGGAGGCCTACAAGCTG
GCCGACAGGCTGGCCGCCGACGGCGTCTGCGGTGCGCTGTGGGCCGACTGGTGGGGCTTC
AAGATGGAAGCCTTCGACGGCATTCCGGAGAACATCGCGCTGGTCGACCGGCCGAAGAAC
AGCTGCGCCATCGTCCACTCCGATTCACCCGAGGGCATCCAGCGCCTGAACCAGGAAGCA
GCCAAGGTGATGGCGTCCGCGCGCCGCGCGCGCATGCCGGAGATCACGCCCGAACACGCC
ATCACCTGGATGACCGCCAACGCTGCCAAGGCGCTGGGCATTGAAGGCCAGACCGGCACC
CTGGAGGCCGGCAAGATGGCCGACGTGGTGGTCTGGAACGGCAACCCCTTCAGTTCGTAT
GCGCTGGCCGAGCAGGTCTTCATTGATGGCCGCAGGTTGTACGACCGCAGTGCACCGGCA
GCGCCGCCGCGTTCTGATTTCCAGCTTGGCCAGGAGGTGCGCTGATGGTGGTGCTCAAGC
AGTTGACGCAGTCTGCCGCGAAGGGCAGCCGAGCATGGTTCGGCGCTACTGTCATGGTGC
TGGCCTGCATCTCCGCATCCGCACAGGCACAGGACCTGCTGGTGCGCAACGCAACGGTGC
ACACGGCCAGCGCACGCGGCAGCCTGCACAACGCCGATGTGCTGGTCCAGGGTGGCATCA
TCCGCGCGGTCGGCCCCGGCCTGTCCGCGCCGGCCGGGGCGACCGTGGTCGAAGCCAATG
GCAGGCCGCTGACCCCGGCCCTGTTCGGTGGCATCACCGAAACCGGCATCGAAGAGGTCT
CGGGTGAATCGAGCACGGTGGACAGTTCGTTGAAGCTCGGTGAGCAGCCGCTGCGCCCGG
AATTCGACGTCACGCTCGCCTACAACCCGGCCTCGGTGCTGATTCCGGTCACGCGCCTGG
AAGGCATCGGCTTCACTGCATTGGGGGCAGCCACTGGTGGTGGTTTCGTGGCCGGCCAGG
GCGGCGTAATGCGGCTGGACGGCAGCGCCGACCCGATCGGCCCGCGTGCCCTGTTCCTGC
GCATCGGCGCGGCCGCCTCCGAACTGACCGGCCATTCGCGCGCCGCGCAATGGATGCTGC
TGCAACAGATGGTCGACGAAGCTCGCGGCCAGGTTGCTGTGGATTCGCCGCACGCGCTGT
TGACCCCGGCCGGGCGCCGTACGCTCAGTCGCTACCTGGCCGGCCAGGGCCGCATCGTGG
TGGAGGTGGATCGTGCCTCGGACATCCGCCAGCTGCTGCGCTGGGCCACACGCGAGAAGG
TAAAGATCGCCATTGCCGGTGCCAGCGAAGCCTGGCAGGTCGCGCCGGAGCTGGCCGCTG
CGCACGTGCCGGTATTCGTCGACGTGCTGGCCAACCTGCCGGCCAGCTTCGACCAGCTCG
GTGCCACCCTGGAAAACGCCGCGCGCCTGCAGCGTGCCGGCGTGGCGGTTTCTTTCGTGC
AGCGCGGCGATGCCACCCACAACGCGCGCAAGATGCGCCAGCTGGCTGGCAATGCAGTGG
CCAACGGCCTGCCCTGGGCTGACGGTCTGGCCGGGCTGACCCGGGTACCCGCACAGGCGT
TCGGCGTGGCCGACCAGATCGGCAGCATCGAGCCCGGCAAGCGCGCCGACCTGGTGCTGT
GGGAAGGCGACCCGCTGGACGTGGCGCACTATGCCGAACAGGTCTGGCTGGGCGGGCGTG
CGATGCCGATGCGCTCGCGCCAGACCGACCTGCGTGATCGCTACCTGCAGCGCAATGCGC
AGCCCTGACCGCATTGAAGGACACCACCATGGCCACCCTGCGCTGGTACTTCGACTTCGT
CTCGCCCTACTCCTACCTGCACTGGCAGAAGCTGAAACAGTTGCCGCAGTTCGCGCAGAT
CCAGACCGTGCCGATCGCCTTCGGCGCGGTGCTGCATCACCTGGGCAATCTCGGGCCGGC
CGAGATTCCGGCCAAGCGCCGTTTCATGTACCGCCAGCTGCAATGGACCGCGCAGGCCGA
GGGCACGCCGATGCGCTTCCCGCCCGGCCATCCGTTCAATCCGTTGTCGGCGCTGCGCCT
GTGCCTGGCCGCCGGAGCCAGCGCACAGGCGGTGGACGTGCTGTTCGACTGGATCTGGCG
CGACGGCCATGCCGGTGACAGCGCCGAGGCCCTGCGCGAACCGGGTGCGCAGCTGGGCAT
CGAGGATGTCGCCAGCGCCATCGCCGCCCCGGCGGTCAAGGAACAGCTGCGGCGCAACAC
CGAGGCCGCAATCGGCGCCGGGGTGTTCGGGGTCCCGACCCTGGCCATCGACCAGGAACT
GTTCTGGGGCAACGACGCCCATCCGCTGATGGCGGCCGTGCTGGCCGATCCCGCCCTGCT
GCAGCAGCCCGAATGGCAACGCCTGGACAGCCTGCCGGTGGCGGTACAGCGCGATCGCTG
AACAGGGGTGGCGCCTTTCCCTCGGGCGCGGGCTCTGGTTTTGAGATAGATTTCACGTTT
CCGAACCTACAACCGCCCTGGAGGGGGAGCCGCGGATGCGCATCGGAATCGTCGTCGACT
CGGCCTGCGACCTGCCGCAGGACTTCATTGCCGAGCACAACATCGTGCTGCTGCCGATCA
CCGTCCGCATCGGCGAAGCCGTGCTGGCCGATCACCGCGATGAGCAGGCCACGCTGAGCT
TCCTGCACGCGCACGTGGCCGAACACGGCGCCGAGGCGGAAACCATTCCCTTCAGTGTCA
ACCAGATCCGCGACCTGTTCCTGCAGCAGCTGGTGATCGATTACGACCACGTGTTCTGCA
TGACCATCACCAAGACCCGCAGCCCGATCCATGACAACGCGCTGCAGGCCAGCTTCGCCA
TCCTCAACGACTACAAGCCGGTGCGCCAGGCGGCAGGCTACAACTCACCGTTCGCGCTGC
GCGTGCTCGATACCCAGAACCTGTTCGCCGCGCAGGCGGTTACGGCGGTGGAAGCCGTGC
GCCTGCGCGAGAGCAACGCCAGCGTGCAGCAGATCCGGGAGCGGCTGGAGGAACTGGCCG
GCAACGTGCACGGCTACATGGTCACCCGTGACCTGTACTACATGCGTGCGCGCGCACGGC
ACAAGGGTGACCGCAGTGTCGGCCTGCTCAGCGCCGCACTGGGCAGCGCGCTGGACATCA
AGCCGGTGCTGCATGGCTACCGCGGCGAGACCGGGCCGGTGGCCAAGATCAAGGGATTCG
ACAATGCCGTGCAGAAGCTGTTCGCGGTGGTCGGCCAGCGCGTACGTGCCGGACTGATGA
CGCCGACGGTGTGCGTCAGCTACGGCGGAGAACTGGACGAGCTGCGTGCCCTGCCCGGCT
ACGCACAGCTGAAAGAGGTCTGCGCCACCCATGGCGTGACCGTGTACGAATCGGTGATGA
GCCTGACCGGCATGGTCAACGTCGGCAAGGGCGCGGTCACCGTAGGCTTCGCCGATGGGC
CGCATCGGTTCGAATGAGCGCTGGCCACGGCCGGAATCTGCACATCGATTCCACTGCGGT
TGTGCCAGTCTTGCCGCACTTCAAGGAGAACTCCATGCCTGCGCAGTACCACATCAGCCT
GCCCGACCCGTCCAAGGCCCGTGGCAATGACCCTGACCTGTCCTTCCACTCGCAGGGCGC
CGCCGGTTTCGCCGAAGAGCTGCAGGATGCCCTGCGCAGCGGCACGCTGTTCGAGCGCTG
GAAGGCCAAGCAGCCCGACCCGGACGCGGTGGAACCGCAGTGGGGCGTGACCGATCCGGA
CGCCACCGTGACCGGCGAGCAGAAGGACCTGCGCATCAACCTGGTCGCCACCACCCGCAT
CGACAGTGATGTGTTCAAGCAGCGCCTGCGCCTGCTGGCCGGCAGCCACTGGGAACTGCG
CGACGTGCGTTGAGGCCCTGCTCTGGTAGGTGCCAACCTTGGTTGGCAACTACCGGGACG
CGAGGTAGTGCCGGCCGCTGGCCGGCAACCGCAACATCCATGAAGGTGCCGGCCAGCGGC
CGGCACTACCAGCCACCACCCAGCGCGCGGTACAACTCTACACGCGCGATCGCGGCGGTG
GCCTGGCTGTTGGCCAGCGCGGCCTGGTTGTCCAGTGCGATGCGCTGGGTGGTCAGCACG
TCCAGCATGTCGACCACGCCGGCCTGGTACTGCCGGCGCGCCGCCCCCAGTGCCGTCTCG
CTCTCATCCACTGCCACGTGCAGCTGCACCGTGCGCTGCTGCTCGGCACTGTAGCCATCC
ATGGCGTCATCCACTTCGTGCCATGCCTGCAGCACGGTACGGCGGAACTGCAGGGCCGAC
TGTTGCTGCTGCAGCCTGCTCAGCGCGAGATTGGCCTTCAGCCGTCCGCCCTGGAAGATC
GGCAGGCTGATCGACGGACCGATGCTGAAACGGTGCGCGTTCCAGCCATCCAGATCATCG
AGCTGCTTGGCCTGGAAGCCGGCGTCGCCATTCAAGGTGATGCGCGGCAGGAAACTGGCC
TTGGCCACGCCGATGCCTGCCGTTGCCGCATGCAGTGCCGCTTCGGCACGACGGATGTCC
GGGCGACGCTCGGCCAGTTCACTGGGCAGCCCCACCGCTACGGCCGGCAACGCCGGCCAG
TCACGGCGTGCATCCTGCAGCTGCGCGTCCAGCGCCTGCGGCGGCTGCGCCAGCAGGAAC
GCCAGCGCATTGCGCAGCTGCGATTCGCGATGCCGCAACGGCGCGATGCGTGCCTGCAGC
GATGCCACCTGCGCGGCCGCGCTGGACACCTGCAGCGTGCTGGCCACACCCTGGCGTTGG
CGTGCTTCGGTCAGGCGTTTGATGTCGTGGGCGATGCTGAGGTTGTCCTCGGTGATCGCC
AGCAGCTGCCGCGTCGCGCGCAGCTGCAGGTAATCACGCGCGGTTTCCGCCAGCAGCGCG
ATGCGCACTGCATGTGCATCCTCCTCGGCCATCTGCACGCGCGCGTCGGCCGCTTCCACC
TGGCGCCGCACGCGGCCCCACAGGTCCAGTTCCCAGCTCAGGCCGATACCGGCCTGGAAC
AGCCCGTAGTCATCACGGCCGCCGTTGCCGGACGGATCATTCAGGCCCACCTCGCTGTTG
CGTGCACGCACGCCACTGGCGCTCGCGCTGACGCTGGGCAGGCGATCGGCGGCGGTGATG
CCGCGTGCAGCACGGCTCTGCTGCACGCGGTTGGCCGCCAGCTGCAGGTCCAGGTTGGCC
GCCAGCACCTGGTTGCCCAGCTGCCCCAGCAGCGGATCGTCGAAACCGGCCCACCAGGCC
GCGTCCTGGTCGATGGCGTTGCCGGCGACGGCCTCACCCTGCCAGTGGCTGGGCAGTTCC
GCCTGCGGGCGTACGAAGTCCGGACCCATCGTGCAGGCAGCCAGGGCCGTGCACAGGCTG
GCCGCAACGAAGGTGCGGAACACGGTGACTGCGCTCATGCGCCCTCCCCGCTCTTGTGGC
CCGGACTGTGCTGCACGCTCTGCGCGCGCGCGCGGCTGCCCAGGTCAACGCTGGCTTCCA
CCGACATGCCGGCACGCAGCTGGTCCAGCAGCGGCTGGCCCGGCTCCAGCACGATCTTCA
CCGGAATGCGCTGCACCACCTTGGTGAAGTTGCCGGTGGCGTTCTCTGGTGCGACGGCAG
CAAAGGTGACGCCGGTGGCTGGTGCAATGCTGTCGATGTGCCCGCGCAGCGGCTTGCCCG
GGAATACGTCCACCTTCAGTTCGACCTGCTGACCGGCCTGCATGCGGGTCATCTGCGTTT
CCTGGAAGTTGGCGACCACGAAGGCGCGCTTCAGCGGCACCACCGCAGCCACTGGCGTAC
CCGGCGTCAGGTAGGCACCCACGCGCACCGCGCGGCGACCGACCATGCCATCGATCGGTG
CGCGCAGCACGGTGTGCGACAGATCCAGTTCGGCGCGTGCCTGCGCCGCTTCCGCACGCT
GCACCGCCGCCTGTGCAGCCTGCACGCCCGCGCTGAGGATGTCGGTGCGCTGGCGTGCGG
TCGACAGCGCGGCCTGGCCCTGCTGCAGATGCGCACTGGCCACGGCCTGCTTCGACTGCG
CCTGCTGCGCGTTCTGCACGGTACCGGCGCCGTCACGGGCCAGTTCGCGGTAACGCTGCT
GGTCGGCACTGGCCAGGGTCAGCTCGGAACGGCTGACATCGACACTGGCCCTGGCCTGCG
CGATCAACGAGTCCTGCTGGGCCAGTGCGGCCTGCGCATTGGCCAGCTGTGCACGGGCAT
TGGCGAGGTCGGCACGGGCCGCCTGCAGGGCGACCTGGTAGTCGCGGTCGTCGATGCGGG
CCAGCACATCACCGGCCTTCACCGACTGGTTGTCCTCGACTTCCACGGCACTGACGAAGC
CGGGAATCTTCGGCGCTACCAGGGTGTAGTCGGCCACCACGTACGCATTGTTGGTGGTCT
GGTGGCCGCCATCGCGCAGCAGCAGCCACGCGCCGACGGCCAGGGCCAGCACGCCCAGGC
CCAGGCCGGTGTTGAGGGTGGTTCGATTGATCGTCATGAGGGGGTTCCTGCGAAAGGTTC
AGGCCACGGCACGTGGCGGATGGATGCGGGTGGGCATCCAGGCAATGAGGGGAATGAAGG
CCAGCGCCACCAGTGCGACCACCCAGTACAGGTCGGCCGAAGTCAGCGCCTGTACCTGTG
CATGCAGGCGCGCGCCCAGCTGCGGGCCATCGGCCAGCCACGGTTGCTCGCCAAGGCGAT
CGACCAGCACGGTGGAATGGAAATGACGGCGGCCCTGGGCGACGGCATCCAGCACGCCGC
CGGCGAGCACGGCAGCGAAGCCCTTGACCGTGTTGAACCAGGCCGAGGCGAACGGGCCGT
CCTGCGGCGCCAGGCCGCCGGTGGCCAGCATCAGCAGCGGCAGCACCGCCATCGGTTGCG
CGAACACCTGCAGCAGCTGCACCCACAGGAAGTTGTCGCGGATCCAGGCCACGTCCAGGT
GCGAGCCCAGCCAGCAGGCCAGCGCCAGCATCGCCAGGCCCGTGGCCTGCACCCAGCGGC
AGTCCACCGCGCGGATGTTCAGCAGCGCCGCCACCAGCGGCAGCGCGATCACCTGCGGCA
GCGCCACCCACAGCAGCATCGGTGCGGTCTGCAGCGGCCGGTAGCCCTGCACGCTGGCCA
GGAACCCGGACGGGATCGAGATCACCGCCAGCAGCACGAACAGCACGCCGCCCAGCGTCA
CCAGCGAGTAGCTGAGATTGCGGTTGGCCAGCAGCTGCAGCTTGAAGAACGGCAAGGGGT
GGAACCATTCATTGATCATGAACAGCACCATCAGGCCGGCACCGCCACCGATCATCAGCG
TGATCATCGGCGAGTCGAACCAGTTCAGGCGCGGGCCCTGCACCAGGCCCAGCACCAGCA
GCACCAGCGCCGGCAGGCCCAGCAGCAGGCCGACGCCATCGAACTGGGCGAAGCGTTCCA
GCCGCAGCGGGTCCTGAGGCAGGCCCCAGCCGACCATTGCCATGGCGGCCAGGCAGTACG
GCACGATCTGCCAGAACGCCCAGTGCCAGCCCACCTGCTCGACCCAGAACGCGGCCAGCG
GCGTGCCCATGCTCGGGCCGAACGTCGCCGTCAGTGCGTAGCCGGCCAGGCCGTACAGCT
TGATGCCCGGGGGCAGGAAGCGCAGCGCCACGCTCATCAGCAGCGGCGGCAGCGCGCCAC
CGCACAGACCCTGCAGCGCGCGCAGCAGCAGGAACACCTGCAGGTTCGGGGCAAGCGGGC
ACAGCACGCCCAGCACCATGAAGCCACCGATCATCGCCAATGCGAAGCGGCGCAGCGAGA
AGGTGGCGGCACACCACGGTGCGAAGGCCATCGCGCTGACCGACATCGCGCTGTAGAGGG
CGACGATCCAGCTGCCGTCGTCGACGCTGAAACCCATCGCACCACGGATGTCGGCCAGAG
CGACCTTGGTGATGTTCTCGTTGAAGCCCGACACCAGCACCGCCAGCAGCACGCCACACA
GGCCGACCAGAATGCGGCGATCGAGCCCGGGGGCGGCGGCAGGACGGGGCGCTGCGGCGG
CCGGGACAGCGGCGGCCGGCGTACTCATCGCCGGGCACCTATCCGTGCGGTGCACGGCAT
GTTGGGGGTCATTGGAATGCGCTCAGTGAAACTCCGGGGAGCGCAGTCTAGGGAGCCGGT
ACCCTGCGAAAAATGGCGCGACCCGCATCCCAGGCGTGCGCCAGTCGCACGCATGCAGAT
GTCAGCGCGGGGCCTCCCCTGCGCTTTCGCACATGGTCTTGATCGACCGCCGCAGCCACT
GGTGGGCGGCGTCGTTGTCCAGGCGTGGATGCCAGGCCTGCACGATGGCGGCGGTCCGCA
CCGGGATCGGCAGCGGGAACAGGCGCAGCGGCAGGCGCATGCTGACGATCCGCTCCAGCA
TCACGCTCGGCATCTGCGGCAGGATCAGGTCCGATTCGGCCGCCGCGAAGATCGCGCCGT
GGAAGGTCGGGCTGATCAGCGCCACCCGCCGCTGCAGGCCCAGCGCGGCCAGATCATCGT
CGATCGGACCACGCGGCAAGCCGCGGCGCGACACCGCGATGTGGTCGCAGGCGGCAAAAC
GCTCGGCGCTGATCTCCTCATCGAACAAGGGATGATCTTCGCGCGCGGCGCCCATGAACG
AGGTACTGAACAGGTTCTGCACCTTGGTATCGGGCGCATGCTTGCCGGCCGTGCTGATGT
ACAGGTCGATCCGGCCCTGCGCCATCGCATCGTCGTCGGTATCTCCTTCGGGCACGAAGC
GCAGCACCGCGCGCGGCGCCTGCTGGCGGAACAGCTCGCGCAGGCGCCCGCCGAAACCAC
CGACGAACACATCATTGGCACGCACGCTGAAAGTCCGCTCGAGCACGCGCATGTCCACTT
CACGACCGGCGTTGAAGACGCGGTGGGCCTGCTCGATCACATCGCGGACCTGCTCGCGCA
GCTGCAGGGCGCGGGGCGTGGGCGCCAGACCGCGGCCGGCACGCACCAGCACCGGGTCGC
CCAGCGCGGTGCGGATCCGGCCCAGGGTACGGCTCATCGCCGGCGCGCTCAGGTTCATCC
GGCGCGCGGCGGCGGCCACGCTGCATTCGTCAATCAGCACGTCCAGTGCCAGCAACAGGT
TCAGGTCCGGCAGGGGCATGACAGTCTCCAGTAAATCAGATGAATTTACGGCACTTGCAA
CCACGGTGGATTGCGTTCGACGCATTCATTGACTGACGCGCACGGCATGGGTGCGCGCGG
TGACATCGGCGACCATCCCCGGCCTGCCAAGGAGACATCCATGTTCAATACCCTGCTGGT
CGCCCTGGATGGTGGCCCCCAGCACGCGCGCGTGCTGGACCTGGCCGCCGCCATCGCCGG
CCCCCACAGCCGCCTGCACCTGCTGTGCGTGCTCGACCCCGAATTCGCGCTGGCGGCCGA
TGCCAGCGAAGCCGACCGCATCGAGTACCCGGAAGCCGCCCGCCAACGCTCGCGGGCCGA
AGCGGTGCTGGCCGAAGCCCTGGCCCAGCTGCGCGAACGCGGCGTCGACGCCATCGCGCA
GATTCCCTCCGGCGACCCGGGCGAAGTGATCAGCGAGCAGGCCCGGCGCCTGAAGTGCGA
CCTGATCGTCATCGGCCACCGCCACCTGTCCCGGCTGGAACGCCTGTTCGAACCCTCGAT
CGGGCAATGGACCATCGACCACGCGCCCTGTCCGGTGCTGGTGGAAACCCGCGACCCACA
GCCCTAGCCACCATGGCCTCCCGTTCCCCGTTGTTTCCCACCCGGGTCAACTACCGCGCC
TTCGGTCGACAGTTCGGCCGCGGCGAACAGGCGCTGCTGGGCGCGATACGGCAGCTGCGC
GACCCCGATCTGCACGCCGATGGCCTTGCCCAGCTGAGCGGACTCGGGCTTGGCCAGGAG
GGATGCGACGCCTTCATCGGCCTGCTGCCGCTGCTGGCCACCCCCGCCGCTCCGATCGAT
CTGCTGCCGGCCGGCTCTCCCTTCATTGCCGCCAGCGAATTGGACCTGCTGGTCTGCCTG
CTGCGCATCGCACAATGGCGGCATGCGCGGCCCCGCGAAGACGACACGCTGGCACCCTTG
CGCCGGCAACTGGCACGCTGTGCGATGGCCGTGCAGGCGGCAAACCTGCCGTTGCGGCAG
CGCTCGTTGTCACCGGTCGGGCTGAGGCTGCTCGATCCGACCGGCTGGTTGCGGCAGCGA
TAAGCCGTCGCGCCCCCCGTGTGATCGCATGCAGAGAGCTGCTCAGCAGTCCATCGTTCC
GTGCGTGCTGCCCTCGTCATCCAGCACGTGCGCATGCAGGATCACCTGGTTGCGGCCAGC
CCACTTGGCGGCATACAGGCCGGCATCGGCGTCTGCCAGCAACTGATCGGCACTGGCCAG
AGCCGACGGATGCAGATAACCCACGCCGACGCTGATGCTGACCGCGCCTTCCGGCAATGG
CAGCGCTTCGACCGCTTCGCGCAGCCGCTCGGCCAGCGCCAGCACGCCCGACAACGGGCT
TCCGGGCACGATGACGGCGAACTCTTCACCGCCATAACGCGCAACGCTGTCACCACCGCG
ACCGGCTATGGCCTTCAGCACCCCGGCCACCGCCTGCAGGCAACGATCACCGGCCGGATG
GCCGTGCTGGTCGTTGAAGGCCTTGAAGTGGTCGATATCCACCAGCAGCAGGCCCAGCTC
GGTGCCGCTGCGCCGTGCGCGATTCCACTCGGACGTCAGCCGTGCGTCGAACTCGCGGCG
ATTGGCCACGCCGGTCAGGCCATCCTGCCGCGCCAGTTGATCCAGTGCTGCCTTGCGTTC
CAGAAGATCGGTCTGCAGCAGGACGCTGCGCAGGCCGAAGCCAAGGGTGGCTACGACGAA
GCCGGCAACGGCCAACGGCCGCGCATGATCGACCACCAGCGTGCCGACCACCAGCAGCAG
CAATGGCAGGATGATCGGACCGGCGGCCTGCACCGTCCTCGCCAGCCGCGGGTGCGGCGT
TGTGCCTGCGTCCGGCGCCGTGTCCAGCGCCAGGCAGGCGATCAGCAGGAAAGGTATGTC
AATCAGCAGATCGTTGAACGCACCGAATGCATCGTCGGACGTGTAATGGTTGATGTAGTA
GGCCACCAGCAGATAGGCCATCGCGTACAGCGCCAGTGCGCGGAAGAACCTGCGCCGTTC
GGGCACGTCGCCGGCCAGCCATCGCACCACGGCGAACGCGGCGATACACAGGTTCTGGAT
GTCGAACATGCGCTGCATGTTGGACAATGCGTGGTCGTCGATGTCCACGCGGGCGGCGAA
CGACTGCGCATGCACGAAGAACAGCACGCCAAGCAGCGCCGCCATCGCCGCATCGATCAG
GCTGATGCTCAGGCGCTCGCGGCGTGCCCGGGCCAGGATGAACACCAGGGGCACGCCATA
CAGCACGTAAAGGAACAGGCTTGCGCGCGGGGTGAAATCGGCACGCCCGGCGCCCAAGGC
GTCGATCATGTTGAACGCCATACCGCCGGCCCACAGCAGCAGTGCCAATGCCGTGGCGCG
CCACCCCAGTGCCGCGCGGTCGCGGCGGGCCCGCCACATGCAGGCGACCGTAGCCAGCAG
CGGCGCGCCGGTCAGGAAAACGAAGGAGCCTACCCCGGCGGGGCCAGGCCACAGGGCCAG
CACCAGGCCATGGCACAGCACATACAGCAGCGCCAGCACTACCGGCATGCATCCCCCCGA
TCCGCAAGGCCGTCTACGCGCACGATAGCGCGCCGGCACGCCACAGCGGCGTGATCCACT
GCGGCAAAACGACACTCCGAGTGCACCGCGATGGTAGTGCCGGCCGCTGGCCGGCAAACC
CAATGAATCACAGGGCTGCAGGTTGCCGGCCAGCGGCCGGCGCTACCGGAAAGCCCTCAG
CCCTGCAGGGCGCGGGCGTGGTGGGCGATGTGCTCGCCGATGAAGCTGGCGATGAAGTAG
TAGCTGTGGTCGTAGCCGGGCTGCAGGCGCAGGGTCAGCGGATGGCCGGCGGCATCGCAG
GCCTGCTGCAGGCGCTGCGGCTGCAGCTGGGTCTGCAGGAACTCGTCCGCCTCGCCCTGG
TCGACCAGCAGCGGCAGGCGCTCGCCAGCCATAGCGATCAGCTCGCAGGCATCCCATTGC
GCCCAGTCGGCCGGGTTGTCGCCCAGATAGGCATGGAAGGCCTTCTGCCCCCACGGCACG
TGGCTGGGCGCGACGATCGGCGAAAACGCCGACACGCTGCGATAGCGCCCGGGGTTGCGC
AGCGCGATCACCAGCGCGCCATGGCCGCCCATCGAATGGCCACTGATCGCGCGCGCGTCG
GTCACCGCGAAGTTCGCCTCGATCAGCGCCGGCAGCTCCTGCGCCACGTAGTCATGCATG
CGGTAGTGCTTCGCCCACGGTGCGCGGGTGGCATTGAGGTAGAACCCTGCCCCCTTGCCC
AGGTCGTAGCCCTCGGCATCGGCCACGTCATCACCGCGCGGGCTGGTGTCGGGCGCGACG
ATGATCACACCGTGCTCGGCCGCATAACGCTGCGCGCCGGCCTTGGTGATGAAGTTCTGC
TCGGTGCAGGTCAGGCCGCTCAGCCAGTACAGCACCGGCAGCTTCTGTGTTTCCGCCTGC
GGTGGCAGGTACACGGCGAACTGCATGTCGCAGCCCAGCGTGGTCGAATGATGGCGGTAG
ACGTCCTGCCAGCCGCCGAAACAGGCGCGGTGTTCAATGCGTTCCATGGTGCTCTCCTGC
GCGGCGCGTCAGCGCACGCGTGCTTCTGGTAGATGCCGACCTTGGTCGGCATATCCACGC
CCGGCGTGGATGCCTTGGTTGATCCGTTCATCCAGCTGTGCCAGCAGGCGCAGCAATGAT
TCGACGCCAGGCTGGCCGTCCAGGTTGCGATACGCCGCCACCGCCACGTCGCTGCGTGGT
GGCCACTGGCCGTCGGCGCGGGCTTCGTGCAGGCGCGGCAGGAATACCTGCGCAAGCCAC
TGCTCGAACGGCATGCCATCGTCGCTGCCGAAGGCCGAAGTCACCGCACGCGGTGGTCCC
ACCTCGCCGTCGACCCAGCCCAGTGCACGCAACGCCTGCTCGATCGGCGCCACCAGGGCC
GCGCGCGGGTCTTCCGCACGCGGCCGGCGCAGGGCATCGAACCAGCCCATGACGCGGCTC
AGTAGTGGACCACCGAACGGATCGACTTGCCTTCATGCATCAGGTCGAAGGCGTCGTTGA
TCTTGTCCAGGTCCATGGTGTGGGTGACGAACGGGGCCAGTTCGATATCGCCCTTCATCG
CATCCTCGACCATGCCCGGCAGCTGGCTGCGGCCCTTCACGCCGCCGAAGGCGGTGCCCA
TCCACTTGCGCCCGGTCACCAGCTGGAACGGACGGGTGGAGATCTCCTGGCCCGAACCGG
CCACGCCGATCACCACGCTCTGGCCCCAGCCACGGTGCGCGCATTCCAGCGCCGCGCGCA
TCACGTTGACGTTGCCGATGCACTCGAAGCTGTGGTCCACGCCCCAGGTGGTCATTTCAA
CGATGACCTGCTGGATCGGCTTGTCGAAATCCTTCGGATTGATGCAGTCGGTGGCACCGA
ATTCGCGCGCCAGCTCGAACTTGGACGGGTTGGTGTCCACCGCGATGATGCGGCCGGCCT
TGGCCTGGCGTGCACCCTGGATCACCGCCAGGCCGATGCCACCGAGGCCGAACACGGCCA
CGCTGTCGCCTTCCTGCACCTTGGCGGTGTTGTGTACCGCGCCGATGCCGGTGGTGACGC
CGCAGCCGAGCAGGCAGACATGTTCCGGGTTGGCGTCCGGGTTGATCTTCGCCAGCGAGA
CTTCGGCAACGACGGTGTACTCGCTGAAGGTCGAGCAACCCATGTAGTGGTACAGCGGCT
CACCGTTGTAGCTGAAGCGGCTGGTGCCATCGGGCATCACACCCTTGCCTTGGGTGGCGC
GCACGGCCACGCACAGGTTGGTCTTGCCGCTCTTGCAGAACAGGCACTCGCCGCACTCGG
CGGTGTACAGCGGAATCACGTGGTCGCCGGGCTTGACGCTGGTCACACCCTCGCCGACCT
CCACCACGATGCCGGCACCTTCATGGCCCAGCACCACCGGGAACAGGCCTTCCGGGTCAT
CGCCGGACAGGGTGAACGCATCGGTGTGGCAGACACCGGTATGGGTGATCTTCACCAGCA
CCTCGCCTGCCTTCGGCGGGGCGACGTCGATCTCGACGATCTGCAGCGGCTGGCCGGGAC
CAAAGGCGACGGCGGCACGGGATTTCATGGGTGGACTCTCCAGAGACAGGCAATGACAGG
ATGGGCGGCGCCATGTTGCGCCATCGTTTATTTCAGGTACGAGCGGATCAACGCGCTCAT
GTCGCGCACGCGTTCGGCGCGTTGTTCATCGGAGGCTGCGGGTTGCCCGAACTCCTCGCG
CAGATGAGCCTCCATCACCTCGGACATCAGGCCGTTGACCGCGCCACGGATGGCGGCGAT
CTGCTGCAGCACCGGCCCGCAGTCGGCGCCGGCTTCCAGCGCGCGGTCCAGCGCATCGCA
CTGGCCGCGGATGCGGCGCACGCGGGCCAGGACCTTTTTCTTCTCTTCGGGGGAGTGCGG
CATGGCGGGCCATCTCGGAACTATACTGGGGGACAGTATACAAGCCGAAGTCACGAACTC
AATCCTGGCCGGCTCAATCGAACAATCCCTCACCCGCCAACCGGGTCAGCTCATCCACCA
CGTAGCGCACCTTCGGCCGCAGGTGGCGCGTCGGTGGCCACAGCGCGTGGATATCGATGT
GCCGTTGCATGTGCGCATCCAGCACCGACCGCAACGCGCCGGAATCCAGGTGGCGGCGTA
CCAGTGAAACCGGCATCTGGCAGATACCAAGCCCGGCGATGGCTGCCTCGATCACCGCGT
CGCCGTCATTGAGTTGATACGGCGCATTCGGGATGAATGTCCCTTCGTCCTCCTCGCTAC
CGATCCGCCACCACACCGGTTGCCCGTGGCGGAAGCCAACAATGCTGCGGTGCTGCGCCA
GTTCCTCCACCGTGCGCGGCACGCCGTGCGCCTGCAGGTACTCCGGCGATGCGCAGGTGA
CCAGTCGCTGGCGCCCCAGCCGCCGCGCCACCAGATGCTCGGCCTGGTGCAGCCCGCCGA
AGCGGATCAGCAGGTCGATGCCTTCCTCGACGGGATCGACGAAATGATCGGTGAAGGTCA
TCGTCAACTGCAGGTCCGGGTACTGCCGGCACAGCCGCAACAGCACCGGCAGCACCACCA
GGCGCCCGAACGAGGATGGCATGTCGATGCGCAGCCGCCCGCTGGGCAGGCCGGCCGAAC
CCAGGCAGGCCTCGGCGGCGGAGATTTCTTCCAGCGCCGCCGCGCACGATGCGTAGTACG
CCTCGCCATCGGTGGTCAGCGCGATGCGCCGCGTGGTGCGGTGGAACAGGCGCACCCCCA
GCCGCGCTTCCAGCCGGGCGATGGCCTTGCCCACCGCCGAGCGCGAGATGCCCAGCGCGT
CGGCGGCCTCGGTGAAGCTGCCTGAGCGGGCCGTGGTGACGAACGTGACCAGGCCATTCA
ACGATTCCAGCGGCAGCATCGTTCGCGCTCCATTGGGGACAAATAGTCCCGCACCCAGGG
AGATCGAAGCGCTTTATGCGCCCGCATGTCAACTCCATCCTGTGTGCATCGCGCCGCTGG
CGCCTTCCCCCGCACCGAGATGACCGACATGACCGCCGCCCTGTTCCGCCCCTTCGACCT
TGCAGGCACTTCCCTGCGCAACCGCATCGCGATGGCGCCGATGACCCGTGCCCGCAACCC
CGGAGCGGTCGCCAACGAACTCACCGCGCAGTACTACCGGCAGCGCGCCAGCGCCGGCCT
GATCATCAGCGAAGGCACGCCTGTCTCGCCGCAGGGCCAGGGCTACATCGACGTGCCGGG
CATCTGGTCGGCCGAGCAGGTGGCCGGGTGGAAGCGTGTCACCGAGGCGGTGCATGCCGC
ACAGGGCACGATCTTCGCCCAGCTCTGGCACGTCGGCCGCATGTCGCATTCCTCGCTGCA
GCCCGACGGTGGGCAACCGGTCAGCGCCGGTACCCGCCCGGTGGCCAGCGCACCGAAGAA
CACCTCGTTCGTGTACCTGGACGATGGCAGCCGCGGCCACGCCGATCCCACTCCGGCACG
TGCACTGGAGACTGCGGAGATCCCCGGTATCGTCGACGACTTCGTGCGCGGGGCAGACAA
CGCCATTGCGGCCGGCTTCGACGGCATCGAACTGCATGCGGCCAACGGTTACCTGTTCGA
GCAGTTCCTCAACCCGCTCATCAACCAGCGTGATGATCGCTACGGCGGCTCGCTGCCCAA
TCGTGCGCGCTTGATCCTGGAGACCGTCGATGCGATGGCGCAGTGTATCGGTGCGCATCG
CATCGGCGTGCGCCTGGCACCGAACAACCTCACCTTCGACATGCCGTTCTATCCCGACAA
TGAAGCCACCTATCTGTACCTGGCCGAGGAACTGGGCAAGCGTGGGCTGGCCTACGTGCA
CCTCAACGACAACCTGCAGGCGGGCCAGTCGGTGCTGGGCGAGGCGTTCCTGCGGCAGTT
CAGGCAGGCCTACGGTGGCACCGTCATCCTGGCAGGTGGCATGACCCGCGAACGCGCCCT
GCAGCTGGTCGAAGCGGGCACCATTGACCTGGCCGCGTTCGGCCAGCCGTTCATCGCCAA
CCCGGATCTGGTCGAACGCCTGCAGCGCAACATCGCGTTGGCCACGCCCGACCGCAGCAC
CTATTACGGGGGCGGCGAAGCAGGCTACCTCGACTACCCGGCCGCGGGCTGATCCCCCAC
GGGGCCCCCACGGGGTCGGATCCCTTTCCAACGGAAAGGGCTCTGCCCCCTGTTCGGCGA
ACAAGGCGTCAGAGCCACGCTGCGCGCGGATCCGACCCCGGCCTTCAGGCGTCCTCGCGC
ACGTAGGCGAACGACTCGTCCAACCGCTCGAAGCCGATCACCTCAGCGACGATGGCCTGT
GCATCCTCGTCGCTGATGTTTCCTTCAGCGATATCGTCAACGCGGGCGAACAGCCGCTGC
AGGGCTGCGTACTGGTCATCGCGCAGGAACGGCTGGTGGCTCTGCAGCCACCGCCGCAGG
TTGCTGGCCAGCTCGCCGTGCGACAGCAGCGTGTACGGCCCCTGGTAGTCAGCAACGGCT
TCGACCATCTTGCGGAAAAGGAAATCCTGATAGCTGGCCGTCAGCACATCGGCACGATCA
TCGTCATGCCACACCAGCACGACGGGGGGCTCGGCAAAGCCGGGCGCGTTGCTCCAGAAG
CAGTAGCTGTCGCCGCCGCCGGTCCGCGCGAAGGGCAGCAACTGCAGGTCAGTGCGCAGG
GGATTGTAATGATCCTCCGCAGTCAGCTCCTGCCACGCCTCGAGCAGCTCATCGTCCTCC
AGGGGCTCATAGTCCTGGGCATACAGCAGCACCGGCGGATCCGCCTGCAGCGTCGGAAAT
ATCACCTCGGACCATTCCGGATGGGGAGCACCCCAACTCAACCGATCCGCTGCGTGCAGC
TGCTTGAACAGGGGCGGGAAGGACTGGCCGGTGGCCTGTTCGATGCCGGATAGCGCGCTC
ATGGATGTCCTTGTCGATAGAGACCGCCCAGCTTGCCCGAATCCGCGCAGGAGATGAACC
GGCCGCAGCACGCGGCAGGACTAGACTGCGACCACCGGATGCCGCCCATCGCTGCCATGA
ACGCCACTGCCCACAGCTTCATCGTCAACCTCGACGTGCCCGACCTGGCCGCCGCCGAAG
ACTTCTACATCCGGGCCTTCGGCCTGCGCATCGGCCGCCGTCTCGGCCCGGGCGCCGTGG
AGCTGCTCGGTGGGCCAACGCCGCTCTACCTGCTGCACAACGACGCCGGCAGCGCCGCCA
CCGAAGACGGCGACGTGCGCGACTACGAGCGCCATTGGACGCCGCTGCACCTGGATTGGG
TGGTGGATGACATCGAAGCCGCGCTGGTACGTGCAGTCGCAGCCGGAGCGACGCTCGAGC
AATCCGTACGCGAGCGTCGCTGGGGGCACATCGCCGTGCTGGCCGATCCGTTCGGCCACG
GCTTCTGCCTGATCCAGTTCAGTGGCGAAGGCTACGACGCGCTGGTCGAATGGCCGTTGC
GCCGTTCACCACGGCAACGGCACCGCTTCGCCGTTGGCGCGCTCGCCGTAGTACAGCGAC
GGCAGCAGGCGCGAGAGGAAGCTGAACTCCGTGTAGCAGTGCTTGAGCAGGCCCAGCCCG
ACCGCATCGCCGGCATCGCGGTGCGGATCGGTGCTGTCCAGGCCGAGCACGAAGCGGCTG
CGCAGCACACAGCCAAACGGCGTATCGCGTGCGACGTGCAGCATCTGCCCGTCGCAGGGG
TCAGCGTTTGCATCCAGACGGACCTGGTCGCCGAAGCCGATTCGCGCGGCGATCACCGCC
GATACATCGCCTGCATCCTGTGCCGCCTGCAGGCGCTCGGGCACCAGCAACGTGCGCGGG
TCATGGAACTTCAGGCGCGCCGCCACCGGCGGAATGTCGGCCAGTGATTCCACGGCATGG
ATGCTGGCGCCGTGGTAGCTGCGCCCGCGCTGCCAGGCCGCGTCCCAGCCGCGATGCTCG
ACATGATCGACCGGATGCCACCAGCGGATGTGCTGGGTGGTCTCGAAGAAGGTGAACCAC
CAGTCGAGCATGCGGCCCTTGCAGCCGTGCAGATCGGTGCGCACCGCCACCAGCAGGGTG
CCGTCTTCGCGGCGCTGGATGACGGTCTCCAGGTGCATCGGTGCCGGGTCAAGCAGATCG
TGGTGGTCCAGCCAGGCGCGGGCGTTCACAGCGGTATCCATCGGGGTCTCCTGCGGTGTT
GGGAGTCCCGACAATACGGAAACGCTATCCGTTTCGCAATTGTCCGGATGCGGTAAGATG
GGCGCAATGAACAGCACCACCGTGCCCGAGCCCACATCACCGACCCGCCGCCGCGGCCGC
CCTGCGCGGCCGGAAGCCGAAGTCCGCCACGCCGTGCTGCAGGCCACGCTGGAACTGCTG
CTGGCGCAGGGCTACGAGGCCACCACCATCGAAGCGGTGGCGGCGCACGCCGGGGTGGCG
AAGAAGACCGTCTACCGCCACGCCAGCAACCGCGAGGAACTGGTTGGGTTGGCGGTGCGT
GAGTGGACCGACGGCTTCGCGCCACAACTGCAGCGCGATGCGCGCAATGCCCAAGAGGTC
GTGCCGTTGCTGCAGGACATCCTGCACGCGGTGTGCGCGCAGGCGCTGTCGGCGCAGGCG
GTGCAGGTATTCCGCCTGCTGGCCACCGACTTTCCCGGCAAGGACGCGCTGCTGCAGGCC
TATCTGGACAACGGCATCGAACGCGGCCGTGCGCTGCTGGCCGACTGGCTGGCGCGCCAG
CAACAGCGTGGGCTGCTGCGCGAGGGTGATCCTGTTCGCATGGCGCGATTGCTGCTGGCG
ATGGCCGTGGCCGAGCCGCTGCGCGAACGCGTGATCGGTGTGGTGGCCGAGGATGCGCCG
GTGGACGTGCACCTGCGCGACTGCGTGGCGTTCTTGGCGCCGGTGTTGCAGGCGCCGTAA
GGTTGTTCCATCCACGCGTGGCGTGGATCTACCGGCCGGTCCCGATTCGTTGGTCGGCAA
TGGCCTTCCACGGTGGGTGCCGACCGTTGGTCGGCAATGGCCTGCCCCGGTGGGTGCCGA
CCGTTGGTCGGCACTCCTGCAGTAACTCACTCGCGCAGCATGTCCACGAACGCGCGCAAC
GCACCGGGCATCTGCCGCTGCTTCGGGTAGTACAGCGCGAAGCCGGCGAACGGTTCGCTC
CAGTCTTCCAGCACTGCCACCATCTGGCCGGATTCGATGTACGGGCGGGCGGTGTCTTCC
AGCACATAGGCCAGGCCGATGCCATCGAGTACCGCTCTGACCACGGTGCCCTGCTCGCAC
AGCGTCAGCCGCCCCGGTACATCGATCTCCAGCGCCTGCCCACCGCGCTCGAACTGCCAC
TTGTACAGATGCCCGCTGGCGAAGCGGAAGCGGATGCATTCGTGTGCGGCCAGGTCGCGC
GGATGCTGTGGCGCCGGGCGCCGCCGCAGGTAGTCCGGCGAGCCGACAATCAAGCCACGC
AGCGGTGGGCCCATCGGCACCGCCACCATGTCCTCGGGTACGAACTCGTGCAGGCGCACG
CCGGCGTCGTAGCCTTCGGCAACGATATCGACCAGGCCATCGTTCTCGGTCAGCTCCACC
CGCACGTCGGGATGGGCGTGCAGGAAGCGCGCCAGCCGTGGCCCCAACTGGGTCGGCACT
GCGGCGCGGGTAGCATTGATACGCAGCAGGCCCGCCGGCGCGGCGCGGAACTGGTTCATC
TCCTCCAGCGCGTCATTCACCTGGCCCAGCGCGGGCTGCAGGCGTTCCAGCAGGCGCTGC
CCGGCCTCGGTCAGGGCCACGCTGCGGGTGGTGCGATGGAACAGGCCCACGCCCAACCGT
TCCTCCAGCGCGCGGATGGCATAGCTCACCGCCGAGGTCGACAGCGCCAGCTCGGCGCCG
GCACGGCGGAAGCTGCGGTGACGGGCGACCGCCGCGAACGCGGCCAGGTGGGTGAGATTG
TCAGTGGCCATGATTGTGCAGTTTCACTTGATGAATCATGCCGATATCCGTGCTTCTTGC
GGCTGGGTACGGGGCGTATTGTAAAACGCCTTTCGACAAACCCTGCCAAGCATTCCCCAT
GTCCCTCGCCCGTGGTTACGCCGCCCACTCCCATACCGACCCGCTGGTGCCCTTCGAGTT
CGAACGCCGCGCGGTCGGCCCGGACGATGTGCGCATCGAGATTCTCTACAGCGGCATCTG
CCACTCCGACCTGCACCAGGCCCGCGACGACTGGGGTGGCTCGATCTACCCGATGGTGCC
AGGCCACGAGATCATCGGCCGCGTGACCGAGGTCGGCAGCAACGTCACCCGCTTCAAGGT
CGGCGACCACGCCGGCGTCGGCTGCATGGTCGACTCCTGCCGCCACTGCGATGCCTGCGA
GCACGACCTGGAGCAGTACTGCGCAGAGGGCGCGACCTGGACCTACAACGGCCGTGAACG
CGAAAGCGGCGCGCCGACCTACGGCGGCTATTCCGACCACGTGGTGGTCGAACAGCGCTT
CGTGGTGAAGGTGTCCGACACCCTCGACCTGAAGGCCGCCGCGCCGCTGCTCTGCGCCGG
CATCACCACCTGGTCGCCGCTGCGCCACTGGAAGGTCGGCCCGGGCCAGAAGGTCGGCGT
GATCGGCCTCGGTGGCCTCGGCCACATGGGCGTGAAGTTCGCCAAGGCACTCGGCGCGCA
CGTGGTGATGATCACCACCACGCCGGAAAAGGGTGCCGACGCCAAGCGCCTGGGCGCCGA
TGAGGTGCTGGTCTCGCGCGATGCCGCGCAGATGAAGGCGCACGCGGGCAGCTTCGACTT
CCTGCTCAACACCATCCCGGTCGGCCATGACACCAACCCGTACATGGGCCTGCTCAAGCG
TGAAGCCACCATGTGCCTGGTCGGCGTGCTGACCGAACTGGACCCGCCGCTGACCGGTGG
CAGCGTGATCTTCGGCCGCAAGCACCTGACCGGCTCGGCGATCGGCGGCATGGCTGAAAC
CCAGGAAATGATGGACTTCTGTGCCGAGCACGGCATCGTCAGCGATGTGGAGATGATCGA
CATCAAGAACGTCAACGAGGCCTGGGAACGCATGGCGAAGAACGATGTGCGCTACCGCTT
CGTGATCGACATGGCGACGATGAAGAACGCCGCCTGATCCAAGGCAGATGTGGAAAATGA
AAAACCCCGGCAATGCCGGGGTTTTTTTCTGGTAGCGCCGGCCAGCGGCCGGC
>contig00031 len=49146 cov=33.3 corr=0 origname=NODE_31_length_49146_cov_33.322178_pilon sw=shovill-spades/1.0.4 date=20220914
CGCTACCTACTTCCTCCTGGATGAGATGAAGCTGGCGACTGCCGACGCCCTGGATGGCAT
CGCAAATTGGCCCAAGGCCCTCCCGCTCAAGGCTTCGCTGGCGAAGATCGGCGAGATTGA
TCGGGAAATGCTCAGCATTGAGTCCGAGCTGGAGTTGCTGAAAAAGGATGCGCACCGCAT
CGGCCTGACCCTGCCACCGAAGCCGGTGAAGGTGGAGCCGATCCAGCCGGGTAGCTGGGA
GTGGTTGAATCAGCTGACTGAGAGCGTGGAGCGTCGCCGGCGACAGGAGGCGATTGACGA
TCCCCTGCGCGCTCGGTCAATCGTTGTGCGGGATGGCGTCAGGGGCTGGATGCGCATGAA
TCTGGAAACCGGCCAGGAAGAGTTTGTTCCCGAGCGCTGAGCCAGGCGCTAACGGACAAG
CGGTGCGTGTCCGTGGGCCTCGGCCTCAACAACGACCGCAGGGTGGGCTGCTCTTCCGGC
CGTTGGCCGTTCGCCAGATTCTCCGAGGGCGAAGTCACGGGGCGGTGACCACCCAACCCC
AGAGCTGTTGCATGTGCAGCCTCGGGGGTGTAATGTCTGTCCCGTCGCCCCACATGGGCG
TCCGGGATTGCAGTCCCATCAACCTGAGGCGCATAAAGCGCCCATCGCCCGATGAAGGCG
CTTTTTTGTTGTCCCGCATCGGGCGGGGGCGGCCAGTCAGTTTTATGGCGGGCGGTGCGC
GGGGGTCGAAAGACCCACCGGTCCTCAGGCCGGTACTGCAACCGTGCATCGTCCGCCACC
ATGATTGCAGTCCGGGTGGCGGTCACTCACAGACCTGAGGACCCGACAATGAACATGACC
AATTCCGCCAGCCAGCCCCCTTCCCGCTCGCTCAAGCTGGCAGCATCCCAAGCCCATGAT
GACCTTGACACCATTGCCGGAGCGCTGAATGGCCTGCGCGACGCGCTGGAAGTCCGGGGC
AACAACGACGCCATCAACCGGGATAACCTGGCGATGCTCTTCCACGCCACTGAGGCACGC
AACTTGCCGGAGGGCGTCAGTGATGAGGGGATTGGCGAGGCCCGCGCTGCGATCATCGAC
CTGATCAGCCCCGAATCCAACTTGAACGGCATCTCTCGCGCCCGTGTGTGGTCGCTGGTC
TGCCTGCTGGCCAAGCTGCAAGAGGTTGCCGTCCACCGGCTCGGCGAGATCGTGCACGGC
CATCCAGCTCTGGATGCTTGACCGCCCTATTCGGTCCACAGCAGCCTCAACCTGACGCCC
CGGCCATCCGGGGCGTTTCTGCATCTGCAAATTCGTTACACGCTACGCAATCTGCGGCAG
CATCCATTTATCGCGCATTCCACGCCCCATTTATCGCGCGCCGTTACAGATGGGGGACGC
TGGACTCTAACCGCACAGTCGGATCGAAATGTTCAGAAAACGCTGCGCACCCGGTAGTGC
CGGCCGCTGGCCGGCAACGTCAGGATCTTCGGTAGCGCGTAGAGCATTGCCGGCCAGCGG
CCGGCACTACCCCAATGCCAGACGCTGTTTCACTTCCGCGGCCACCCGCGCGGTCTCGCG
CAGTGGTTCGATGCGGTCGTACTGCCAGTCCAGCCAATGCGCCTGCAGCCGCCCGCGCTC
GCGCAGCTGCTGCTGGAAGCGCGCCAGCCGGCCCTGCGCGGTATCGGCCAGCGCCACCAT
CACCGGCATGCGCGTGGCGCAGGCTTCAGACAGCAGGTTCACCGAATCGGGCGAGACCAC
CACGCGGTTGGCCCAGCCGAGCAGGCCGCCATAAGGATTCGTACCGTCGCCGCCGTCGCC
CCAGATCACGTGCGGCAGGTCGGCGAACGTCGCGCGCAGGATCTCGGCCAACGCCGGTGG
CGTGCGCCGCGAGGTGGTCGCCAGCAGGCTGCCGCCTTCGCTGCGGATCTGCCCGGCCAG
CGCCTGGAACACGCCCACCATCGCCGTTTCATCCCACGGCGCCAGCGGCGTCGGTCCACC
GACAAGCAACGCGGTGCGCGGGCCGGGCAAGGTACTGAAGCCGGCGAACGCGGCGCGGCC
CCAGGCCAGCCAGTCGTCGTCCACCGGGTTGAGGCTGCCGAGCAGGGTCAGCACGTTGCT
GCCACGCAGGGCATCGTGTTCGGGCACCACCACCACGTCCCAGTGGCGTGCGCCGATGCG
CGGGTCGAGGATCTGCACCACCTGGCTGCCACGTGCGCGCAGCACGCGCAGTGCGCCGGC
GGCCTGGCGGCCACAGCCGATCGCCAGCGCCGGGGCCTCGGCAGCCAATGACGCGAAAGC
CTCGCCATAGCCGTTCACATCACCCGGCAGGCGCCGCGGCGACAGCCAGCGCCAGGGTGC
GCGGGGCTGCAGGACCAGCGGTCGGTGGGTGCCCTGGCGCAGCGCCGAGGCCAGCGCGAC
CGCTTGGCGGACATTGCCCGCACGGCCGTCAGTGACCGTCCATGGCGCGCTCGATCGTTT
CACCATTGGCATTAATTCGTTTCAGCCCTGCTGGGTGTTGCAACAGTCGCGACACTCTAC
ACTGCGGCTCGTCGTTTCGCCCCGCGCCGCCCGCGGGCACTGACTTCCCTTAGCCGCCCT
GGAGATCCACCGATGTCCCACGCGCTCGACGCTGCTGCCCTCGACCAGCTGTTCCGTACT
GCCCGCACCCAGAATGCCTTCCTCGACAAGCCGGTCCCGGCCAGCCTGCTGCAGGAACTG
TACGACCTGGTGAAGTGGGGCCCGACCGCCGCCAACACCACGCCGGCCCGCTTCGTCTTC
GTCACCTCGAAGTTAGCCAAGGCCAAGCTGGCCCCGGCCCTGTCCGAAGGCAACCACGAC
AAGACCATGGCCGCTCCGGTCACCGCCATCATCGGCTTCGACCTGGATTTCCACGAGAAG
CTGCCGTACCTGTTCCCGCACACCGATGCCAAGGCCTGGTTCGACGGCCCGCAGGAAGGC
CGCCACGAAGCCGCCCTCCGCAACGGCAGCCTGCAGGGCGCCTACCTGATCCTGGCCGCA
CGCGCGCTGGGCCTGGATGCCGGCCCGATGTCCGGCTTCGACCCGGCCAAGGTCGACGAA
GCCTTCTTCGCCGGCACTTCGATCAAGTCGAATTTCCTGGTCAACCTGGGTTACGGTGAC
CCGGCGGGCCTGTTCCCGCGTCTGCCGCGCCTGTCGTTCGACGAAGCGGCGCGCATCGCG
TAAGTCGTTGTATCGGTTTCGGGCCTGCTGTCCCGTGGCAGGCTCTTGCTGCACCGTGTA
CCCACCCTACGATCCGGAGAGTTCCTCAGATGAGCGCCACCCGTAAACTGCTGCTGCCGC
TGGCCCTGACCCTGGCCATCGCCGCCTGCTCCAAGCCGGCCGACACCGCTGCCCCGGCCG
CCGCCGCCGCCGCCCCGGCCACCACCGAGCAGGCCGCCACCCCGGCCGCCGATGCCGCCG
CTGCCGCGCCGGCCGCCGAAGCGATCAAGATCGCCTCGGGCACCTACAAGCTGGACCCGA
CCCACACCGACGTGCTGGCCCAGTGGAGCCACTTCGGCTTCTCGAATCCGAGCGCGCACT
TCGGCAACGTCGAAGGCACCCTGGTGTACAACGCCGAAGACGTGACCAAGTCCACCGTGG
AAGTGAAGTTGCCGCTGAGCGGCCTGAACAGCTTCACCGCCAAGTTCGACGAGCACCTGA
AGAGCGCCGACTTCTTCGACGCCGCCAAGTTCGCCGATGCCACCTTCAAGAGCACCAAGG
TGGAAGCCGCTGGCACCAACAAGCTGACCGTCACCGGTGACCTGACCATCAAGGGCATCA
CCAAGCCGGTCACCCTGGACGTGACCGTCAACGGCGGCGGCGAGCACCCGATGGCCAAGG
TTCCGGCCGCCGGCTTCGATGCCACCACCACCCTGAAGCGCAGCGATTTCGGCGTCGGCG
CGTATGCCCCGAACGTCAGCGATGAAGTGAAGATCCGCATCACCACCGAAGCCACCGGCG
AAAAGCCGGCTGCTTGATGCATCCAACTCACTCGTCGTGAGAAGGCAGAAGGCCCGCTGA
AAAGCGGGCCTTCTTTTTGGGTGCCGGTAGAGCCGGCCGCTGGCCGGCTGCATGCGAGGT
GCCCGATGATGAGGGGTTGCCGGCCAGCGGCCGGCACTACCCGGTAGACGCCAACCTGCA
TCTGGTGGGTGCGGACCGTTGGTCCGCACGATCCCTCAGCGCAACGCGCCCAACCATGCC
ACGCACGCTTCGCTCGGGCTCTGCTTGGCTTTCACTGCCAGCCCGCTTACACGCACGAAC
GTCTGCGCGGCCTGCGCCACCACCTGGCGTGCGATCAGCGCCGCCTGCTTGGTCGCGGCC
TGCTGCTTGCGCAGTTGCACGATGTGCACCGACGGCCGGCCCACCGGCGCGTATTTCTGG
TCGCGGCGCAATACATCGGCCACCTGCGCCACTTCGAATTCGGCCTGCAGGTAGCGGTGC
TGTGCCTCCACCAGCTCACGCAGCGGCGTGCGCAGTGCGGCGGGGTCGGCAAAGGCGGCC
AGTGCCACATCGCAGGCGGCGTCATCGGCAAAGCGGGTACGCAGCGCATCCACGCTGGCC
AGGGTCAGTTTGGCCATGTGGGCCTCGTTGCTGCAGGAAAGGAGCGCGATTGTCGCATTG
CTTGGCGTGTTCCGGAGCGGCGGTCTTCCGTTTGGTAGAGTCGACTGTTAGTCGACTGCT
CTTGGCGCGATGCCGGAAACCCCCGCGCTGCGCGCGATAGTCGACTAACAGTCGACTCTA
CCTGGCTGGCGTTTCAGGCGCAGCCGCACCCACGGAAGGAAGACCCATGCAGGACGCGCA
GTACTGGTTGAACGAATTCTGGTCGGGCCTGAGCGTGCTCGATCTGGTGGGCGGCAGCGT
GCTCGGTATGCTGCTTGGCCTGGTGCTGGGCATTCTCGCCTGGCGCGGGCTGCACCGCCG
GGGTTGGTTGCAGCGGCGCAAGCGCTGGCATCACTGGCTGCTGGCCAGCTATGTGGTGGT
GCTGCCGCTGGCCACCGCCTTCTTCGGGCTGCAGCTGGGCTTCACCGCCGGTGCGCACCG
CGCGCTGTTCAAGCAGCTCGATCATTTCCAGCCGCACCTGCAGACCCTGGTGGAAGGCTG
GAGTGAGGGCTTCACCGACTCGCTGGACGACCCGCGCATGCGCGAGGCATTGCGCAGCCA
GGGCACGGTGGGCGACGTGGCCGATACCATCGCTTCGGCCTACCTCAGCGAACATCCGTT
GCCCGGCCTGGATCGTCTTGGCAACGGCCCGTTGGCGCGCGGCACCGGCTGGGTGATCGG
TAAGGTGCGCGAAGGCCTGCTGCGCGGCATGGTGGAAGACACGCTGGTGGACAAGGCCGA
CACCGTGGGCCTGGAGCCCAAGGTGGTGCGCGAGGCGCTGACCATGCATGTGGATGAGCT
GCTGCACACCCGTGGTGTGCTGCGGCTGGTGAAGGCGCAGATCAACGGCATGATGCCCGG
CGTGTACTTCGGGCTGCTGTTGCCGTTGTTGGTCATCGCACTGCTGGTGGCGCTGGAGAT
CTGGGCCGCGCAGCGGTTCGGGTGGGCGCGCCGGGTGGTAGTGCCGGCCGCTGGCCGGCA
ATTGCGGTTTCCTGCAGAAGGTTCATGAGGTTGCCGGCCAGCGGCCGGCACTACCTGTTG
CAGGGCGTGCGGACCAACGGTCCGCACCTACCAGGCAGGGTCCGCACCCACCGTCTTTGG
ATCAATCGCCGTCGGTTTCGTCCGGGTGCGCCTTCCAGTAGCCGGTCGAGCGGATCCAGT
CGCGCGGTACGCCCAGGTGGCCTTCGATGAACTTGCGCATCATCCGTGCGCGGCGCGATT
CGGTGGCGATCCAGTAGAAGACATCGCCGTCCGGTGCCTCGAAGTCGGTCAGCATGTCTT
CCAGCAGCGTGCTGGTGGCCGCCGGGAAGCCATTGCGCTCCAGCCAGTGGATCCGCACGT
TCTCGTACTGCGGCAGGTCCTGGCGTTCGGCCTCATCGCTCACTTCGATGAAGGCCTGCA
CCTCGGCACCGTCCGGCAGCACGTCCAGCCAGCGGGCGATGGCCGACAGCGCGGTTTCAT
CGCCGATCAGCACATAGGCATCAAAGCTGTCGGCCACCACGAACGAACCGCGCGGGCCGC
CGATCACCAGCACGTCGCCCGGCTGGGCCTGCTCGGCCCACGGCCCGGCAATGCCCTGGT
CGTGCAGTACGAAGTCGATGGCCAGCTCGCCGGTCTCGTGGTCCCACCAGCGCGGGGTGT
AGTCGCGGGCCGGCGAGGGCTCCTTGCCGGCCGGATAGCTGCGGCCTTCGGCGGTGACCA
CCGGCAGCACCATCTCGCCCGCAGCGTTGGGGAAGAACAGCTTGATGTGGTCGTCGGCAC
CGGGCGAATCGAAACCGACCAGCTCGGCGCCACCCAGCACGATGCGGCGCATGTGCGGGG
TGACCTCTTCGGTGCGCAGCACGGTCAGTTCACGGAAGCGCACATCCAGGCGCAGGCGCG
TGTTGTTGTGTTCGGTCATGGGGTTACCTGTAAAGGTGTCGCGCAGTGCTGCGCGGCGTA
GGAGAGACCTGGCTGGATTCAGTCTGGCTGGGTCGTTGAAATGGGTGGGCTCTCGCTACC
GGCCGTACCGTTGAGCAGGGCAGACGCCCGCGTCAGCAGCGCCGCCACTTCTTCCGCTTC
GCCCTCGGCCCAGCGGCCGTGGTGATGCACCAGCGCCCGCTTGAACTCGCGCAGGGCACC
GGCCAGCGGCGGCGGCAGCGAGGCCTTGGTGATCTCGCGGGCGCGGTCGAAGGCACGCCG
CTGTGCCAGCCGCACCTGGGTGCGCTGCACCTTCAGCTCGAACTCGCCGGCGGCGGTGAT
GCGGAAGATCCGCTTGCCGTCCACTTCCTCGGCCTCGATCCAGCCGGCCTGCTCGAAGCT
GGCCAGCAGCGGGTACATGGTGCCGGCGCTGGGCGTGTAGGCCTGCATGAACTGGTTGCT
GATCAGCTGCATCAGCTCGTAGCCATGGCGGGGTTGCTCGCCGATCAGGGCCAGCACCAG
CAGGCGCAGGTCGCCGCGGCTAAGCACCCGCGGCTGGCCGTTGCGGCGCGGCACTTCCGG
ATTGGTGGAACGGGCTCTGGGAGAAGCGGTGCGGCTCATTTCGATATATCGGTAAACGAG
TGTGCAAACGATATATCGATATATCGAAGCCGGCAATCATCGATCCGGCCACAAGCGGGT
CAGTTTTGGGCCACGGCCAGCCCCGCGCACAGCAAAAGGGGCGCCCCTTGCGAGGCGCCC
CGGGCAACACTGTGGAAGGGAGCGAGGCAGGGCCAGACGGCGGACCGAAGCGGGCGAGGC
CAACACTCAAGGCCTACCCTGAGGGCAGGGTGGGGGCCAATCCAGAGGCAGGTGCGACAC
GTTGTCGCCGGTTCAGCGCTAGCCCGCGCTGCCGATACGGCAGGCTGTGGTGCTGCCCTA
CAACCGTCATCGGCAGCGGTAACACTGCGTCCTGCACATGGGCGCAGCGGCCCGCAAGCG
ACAGCCCGCGCAGCCACCAAGGCCCGCCGCAGGGCCGTCAGCGGGCCCGGCAAGCCCCTT
GCGGACACTGGCCGGTTGCATCCATACGCCTGCGTAGCCAAGTGACGAAAGCCCTTGGTG
CGCTACACTTTGCGGTCTAGAAATCTATACAACAGTCGCGCGCGTGCGTGCGGTTATGGG
AGCGCTAATGAACTGGTTGAACGAGGTGCTGAACAACGACCCGAATCCTGTGGAAACCCA
GGAGTGGATCGAGTCGTTGAAGGCCGTTATTGATGTCGAGGGCTCCGAGCGCGCGCATCA
GCTGCTGGAAGGCATGGTGGAACTGACCCGTCGTTCGGGCGCCTACCTGCCGTTCTCTCC
CACCACCGAATACGTCAACACCATCGAACCGCAGTTCGAGGCCAAGAGCCCGGGCAATGC
CGAGCTGGAATGGCGCATCCGTTCGATCATCCGCTGGAACGCGATGGCCACCGTGGTCCG
CGCCAACCGCAAGCCGGGTGACCTGGGCGGCCACATCGCCTCGTTCGCGTCCGGCGCCAC
CCTGTACGACGTGGGCTTCAACCACTTCTGGCGCGCCCCGAGCGAAAACCACCCGGGCGA
CCTGCTGTTCATCCAGGGCCACAGCGCCCCGGGCATCTACGCGCGTTCCTTCCTGGAAGG
CCGCATCAGCGAAGAGCAGCTGGACAAGTTCCGCATGGAAGTGGACGGCGGTGGCCTGTC
CTCGTACCCGCACCCGTGGCTGATGCCGGACTACTGGCAGACCCCGACCGTGTCGATGGG
CCTGGGCCCGCTGGCTGCCATCTACCAGGCGCAGTTCATGCGCTACCTGGAAAACCGTGG
CCTGATCGAGAAGTCCGACCGCAAGGTATGGTGCTTCATCGGCGACGGCGAGAGCGACGA
GCCGGAAACCCTGGGTGCCATCGCGCTGGCCGGCCGTGAAGGCCTGGACAACCTGATCTT
CGTGGTGAACTGCAACCTGCAGCGCCTGGACGGTCCGGTGCGCGGCAACGGCAAGATCAT
CCAGGAACTGGAAGGCGTGTTCCGTGGCGGCGGCTGGAACGTGATCAAGCTGCTGTGGGG
CGGTTACTGGGATGCCCTGCTGGCCAAGGACACCAACGGCGTCCTGAAGAAGCTGATGAT
GGAAACCGTCGACGGCGAATACCAGAACTGCAAGGCCTTCGGCGGCGCGTATACCCGCGA
GCATTTCTTCGGCAAGTACCCGGAAACCGCTGCGATGGTGGCCGGCCTGAGCGACGACGA
CATCTGGCGCCTGAACCGTGGTGGCCACGACCCGCACAAGGTGTACGCCGCCTACCACCA
GGCCGTGAACACCAAGGGCATGCCGACCGTCATCCTGGCCAAGACCGTGAAGGGTTACGG
CATGGGCAGCGCCGGTGAGGCACTGAACCCGACCCACCAGACCAAGAAGCTGGACGACGA
AGCGGTGCGCCACTTCCGCGACCGCTTCAACATTCCGGTGACCGACGCGCAGCTGGCCGA
CGGCCAGGTGCCGTTCTACCACCCGGGCCCGGATTCGCCGGAAGTGCAGTACCTGCAGGA
ACGCCGTGCCGCGCTGGGCGGTTACCTGCCGCAGCGCCGCCGCAAGGCCGACAAGACCTT
CGTGGCGCCGAAGCTGGAAGCCTACGAGCGCCTGCTGAAGAGCAGCGGCGAGCGCAGCTA
CTCCACCACCATGGCGTTCGTGCAGAGCCTGAACATCACCCTGCGTGACAAGGAACTGGG
CCCGCACATCGTGCCGATCGTGGCCGACGAAGCCCGTACCTTCGGTATGGAAGGCCTGTT
CCGCCAGATCGGCATCTACGCGCCGTTCGGCCAGAAGTACAAGCCGGTCGACGCCGACCA
GCTGATGTTCTATCGCGAAGACCAGAGCGGCCAGGTGCTGCAGCAGGGCATCAGCGAGCC
GGGTGCGATCAGCTCGTGGATGGCCGCCGGTACCAGCTACTCGGTCAGCAACGTGCCGAT
GTTGCCGTTCTACATCTACTACTCGATGTTCGGCTTCCAGCGCGTGGGCGACATCGCCTG
GCAGGCCGCCGACATGCGTACCCGCGGCTTCCTGCTGGGTGGCACCGCCGGCCGCACCAC
GCTGAACGGTGAAGGCCTGCAGCACGAAGATGGCTTCAGCCATCTGGTGGCCGGTGGCAT
CCCGAACGTGCGCAGCTACGACCCGACCTTCGGCTTCGAAGTGACGGTGATCCTGCAGCA
CGGCACCAAGGCGATGATGGAAGATCAGATTGACGAGTATTACTACGTCACCCTGATGAA
CGAGAACTACACCCACCCGGAAATGCCGGAAGGCGCGGCCGAAGGCATCGTCAAGGGCAT
GTACCTGCTGACCGATGCCGGCAAGCCGAAGAAGGGCGAGCTGCGCGTGCAGCTGCTGGG
TTCGGGCACCATCCTGCGCGAAGCCATTGCCGCGGCCGAGCTGCTGGACAAGGACTTCGG
CGTGACCGCCGATATCTGGAGCTGCCCAAGCTTCAACGAACTGCGTCGCGATGGTTTCGA
CGTGGAGCGTGCCAACCGCCTGCATCCGGAAGGTGAGCAGCGCAAGGCCTACGTGACCGA
GCTGCTGGAAGGCCGCCAGGGCCCGGCGATTGCCGCCACCGACTACGTGCGTGCGTATGC
GGACCAGATCCGCGCGTTCGTGCCGATGTCTTATACGGTGCTGGGTACCGATGGCTTCGG
CCGTTCGGATACGCGTGCGAACCTGCGCCGGTTCTTTGAGGTTGACCGCTACTACATCGC
GCATGCCGCGATTGCGGCGCTGGCGAAGGAAGGCAAGATGACCGCGAAGGATGTGGCCCG
GGCGATCAAGCAGTACAAGATTGATCCGGAGAAGGCTAATCCTGTTGGGGTTTGATTAGA
AGTCTGATCCAAGTTTATAAATAGGGCGCTGTTGCAGATTGTTGCAGTGGCGCCTTTTTT
AATCTGAATGCCAGGATTAAAACATGGAAGTGCTGGACGTTACTAGTGATTGGTTTGATG
ATGATCAAGATTCGGACATCGATGGGCGTATCGATGAGTATGAGATAAGTTCGTCGCCAA
ACGATTTTAACGTCGCTACGATCTTTAGTTTTATTAAGTCGGGCGCCGTTAAGATCCCCG
GATTTCAGCGTCATTTCGTTTGGGACATCAAGCGGTCGTCTAAGCTAATTGAGTCGCTTA
TACTTGGTCTTCCTGTCCCCCAGGTGTTTTTATACGAAGATTCACGTAATAGTTTTCTTG
TGATCGATGGTCAGCAGCGCTTAATGTCCATTTATTACTTTGTGCTGCAGCGCTTTCCTC
GGCAGGATAAGCGTGCGGAGTTGAGGGCAATATTTGACCGATATTCTGGTGAAATACCGG
CATCTATCATTGATGATGATGACTATTTCGTTCCATTTAAGCTGAAATTGCCTGAGCAGT
TGCCAGGGCATCCGAGTCGATTTAATGGACTTAATTATTCAACCCTGGGTGATTACAGGG
TTGCATTTGATCTTCGTACTGTTCGAAACATAATTGTTAAGCAGACTACGTCAACTGGTA
ACGATTCCGCTGTTTTTGAGATTTTTAATCGTCTCAATTCGGGGGGCGTTAATTTAACTC
CCCAGGAAATTCGGGCGAGCATGTATCACTCTGATTTCTACGCTGTTCTCCAGCGAATGA
ACTCAAAGCCTGGTTGGAGGCAGATAGTTGGTCGTGAGGAGCTGGATCTTCACATGAAGG
ACGTGGAGATTCTTCTTAGGGCATTTGCACTGCTGATCGATTCAGATTCATATGCTCCGT
CAATGACAAAGTTCTTGAATCTGTTCTCTAAAAAATCCAAGAGTAATAGTCCTGAGCATA
ATCTCTACTTAGAAAGAATATTTGATGAATTTTTGACGGCGACTAGTCGCTTGTCAAGCA
AGGCTTTCTTTACTCCTGCAAATAATCGATTCAATATTTCTCTGTTTGAGTCCGTATTCT
ATGCTGCCTGCAAGCCTGTCTTCGATCTGAGAGGCATGCATATTCCGGAGGTGTCAGAGG
CGCTGCTCAATAAACTTCGCTCCGAGCCTGGTTTTGTATCTGCATCCTCAGAAGGTACAA
GTAAGTCGGAGAACGTTTCCCGAAGGCTGGGCTTGGCCTCCACCATAATGGCGGGGTGAC
AGTGAAGACTGTCGAGGAATTGAAGTTTTCCGCTGATTCAATCAAAGGCTTCTTGACGGA
GAGGGGCGAGATTTCTCTGGTTGTAACTGCTGAAGATGTTTGGAGAAAAAGCGTGCTAAT
TGCTGCGGCGTCTCATTTCGAGCATGAGCTTGGCCTGGCGATTGAACGATCTGCTCTCCG
GCGGGATGTTCCGGAGGATTTTCGAAGCTTAATAGAGTCAAAGGCTATTTCAAGGCAGTT
CTATAGCTACTTTGACTTCGATAAAGCGAATACAAACAAGCTCTTTAGAGCTTTTGGTGC
TTCCTGCAAAAGCAGGGCTGAGTCAAAAATTAAAGACTCAAAAAGGCTGAGGGAATCTCA
GTCGGCATTCCTCAGAATATGCTCGCTTCGCAATCAAATGGTGCATAATAATTATGCTGC
GTTCAATATTGATTTGACGACCGACGAAATCTATTCTCTCTATCGCCAGGGTTGTCTTTT
TGTCGAATTTTTCGAGGCAATTATATCCGACTGGCACTGATCAGCTACAGGCGGTTTAGT
CAATGCTGTGCGGAAATGCCGTCACTGGATCTTAAGTTAGTCCTAGAATACTGCGGGTGA
TGAGCTCAATGTGCACATCTGAAGATGCGGCTCGGATCAAACGGCAAGGTCCAGCGGAAG
ATCGCTGATATCCTTAATGCGCTGGCCGTCCACAAGGATGGCCAACATCTCCCTGGCATC
ATCCAGGCCAAGTTCATCTAGCGCGTTCTGTAATTCATAAAGTGCGAAATGATACGTACA
ATCAATGTCACCCGTCCCCAGCGCTATCGAGGCCAATCGACTCGGCAGCGGTTCCGCGGT
CACCACTACAGCGTGAGGGAGTCTGCCTTTCCGATTTCTGATCAGATTCAGAGCCTCAGA
GCGAGCATTTTGAGCTCGATCGCTCCGTATAGTCCATTTGCAAGAAATGCTCGCATGGAG
CAAGTTCAGGCCTCCATTGGACTTGCGAATTGATGCCCGCCTAGCGACTGAGTTATCTAC
CAGAAACTCCTCGGAGTTGATGGTGTTATCTTCAATTAGGCCTTGGGAAATAATTATGTC
TGGAGTGATCGTATAGTCTCCACCAAGGGCCGCGGCTAGCTCGCGATTGCCTCTTGTTGC
GTTGTCTAAAGCAACTAGATGGGCATACTGCTGGAACTGCGCGATTTTTCGGCGGTTTCG
TCCGCCAACCTGCAGTACCTCCCAGCTCCCCGGGCGAATATGTCCAAGTTTCAAGAACGT
CGCGCGTACGAAATCAGCGCAGATGCCTTCGAAGGTAGCGCCTGAAGTCTGGGCGGCTAC
ACGGGCTGCTGTGGTCTCAACCTTCAATTGTGAGCGATGTGTTTGCCGATTCTCTTGCTC
GGGCCACTATCCTTGTCAGAATTTGAAGGGTTTCCCTCTGAGTCCAAAGTTAGGATTTTT
CTCAACAGCGTTGAATGAAAAGCGAGGCGCTCGCTGGTGAAACTTGCTTCCGTATCTTTT
TTCATGCAGCCCTGCTTGAGTTCTGTCGCAGCAGCGCCTTCTTGATTTGGCTTGCAACCG
ACGCCGCAACGGGTGGAGGGAATGCATTGCCAATCTGCCGATAAGCTGCGGTCTTTCGTC
CTGCAAATTCCCAAGCATCCGGAAAACCTTGGATACGAGCAGCCATCCGGGGCGTAAGCC
GGGGCATTCCAACGAAATCAGTATCAGGTGCCTGGTCCCATAGGCCCATGCCATCAACTC
CAAGCGCAGCCCAGGCCTTCTTGGCGCGAGTCGGGCCGAGATCGGGGCCGCCGTGCTTCT
TAGAACCACCGACCAACGTAGGAGCAATCGCATTTGCTCCCTCCCGCCATGCGTCAACTT
GATCCCAGCCCCTCGCGCCCATCAAATCATGCAGGAGCTCGCCAACAGTCTTCGGCGGCA
CTTCCGATGCTTCTGGCCAAGAGAAACCCGAGGCCAGCTCCTTTCGCATGCCAACAAATA
TAACGCGCGGACGAAGCTGGGAGACGCCGTAATCCGACGCGTGAAGCAACCGCCAATCAC
CGACGTACCCCAGCTTCTTGAGATCTTTCTCGACGCCCTTTCTATAGTCCTCGAACTTTG
GATCGAGGAGGCCGCGAACGTTTTCCAGCATGATGGCTTGAGGGCGAACCTGGTCCACGA
TTCGAATGGCTTCAGGGAATAGATCACGCTCATCGTCGGCACCAAGCTGCTTTCCGGCCT
TAGAAAAAGGAGGGCAGGGTACGCCGCCGGCAACGAGGTCCACACCCTTATATGGGGATG
CGTCGAATTCGCGAAGATCACCCTCAATCACGTTCCAGCTCGGGCGGTTCAAGCGGAGCG
TCTGGCATGCGGCCGGCTCCCATTCCACGAGCGCAGAGTGGTCGAAGCCGGCCATCTCTA
GGCCAAGGCCTTGTCCGCCAGCACCGGCGCACATCTCAAGGGAGGTGAATTGACTCATGT
AGATCTCAGATCAGAAAGGAGCCCGGCAGGAGGGTGTCGCGCTGGATACAGCGCGAGCTC
CTTAGAGCACCAGGTGTTGGGTGGGGGCGGTGGGGTCAGCAAGTACACGCTGGCGCCGTA
TCAGATGCTGAGACTAGGGCAGGCGTGCCCCTAAGCCGCATGACAGTGCGTGGCGTGTCC
AGATGCCTGGATTCCCCTTCTCTGGCAACTGCCAGCGTACCAAGCCTGATCGCTAGTGCA
AGTGTTTGGAGTTCAGGACGCTTGGGACGTCATCCCTGCAGGTCAATTCCGCCAAATAGC
TTCCGAAATCCCCGAGATGTCAAGGCCCGCGCTGGGCCACTGCGTAACGCAGTCAGCCGA
GTCCTGGAAGCTGCTGGCTGTGAGCCTCTATAGCAAAGCCTTATGGGCTATCAGAGATCC
TGAGGCTCAACCATTCATCTTTGGCTGCAGGGGTGAAGCCGTGGGCGATCATGATCTCGC
GGTCCGCGAGATAGGTGGCACAAAGGACCTGGTAGCCCTCCCTCCCCAGCGTTTCCTTCA
TCTCGCGAGCCCGCTTCACTGCATCCCTTTGCTGTGCTAACTGTTCGATGACGTCCCGTG
GGATGAGAAGGCCCGTGGCCATGGTGAAGAGCGCGCGCACTCGCTGCCGCCCACTAGGCT
GGGCCAAGATTGCCGAGCGCACCACTTCAGGGAGATCCAGCATGAAGTTCCTGGGCATCG
GACCTTCTACAAGCCATCGAATCTGCGCCTTACCGGCAGCGGAGATGGACTTCTTCCCGT
CTCTGTTCTGGCCATTGGTCAGTACTGCTGGGGTCATTCTCAACAGGCCGAGCCAGCAAA
GCCCCTTCACATCGTCCGCGCGGACAAGCATGCAAAGCTGCCCAACCGCCTCCTGCGGGA
TCATCCAATCGTTCTTGACAGTGAATTTGGTATCAACCTCGTGGCCGGCAATTAGATTGT
CCAATAAGACTCCTCGCTCCAGGGCCAAGGCTTTGCGGAGCAGGATCTCGACCTTTGTGC
CGATGTAAGTCTTTTCTGTTTTCTCTAGCTGATCAATGCAAAATCGCCCCGTACGGGGCG
CGTCAATCACTTCGTCGAACGCCGTGCGGAGCGCTTGCCCCACTTTGCTCAGCAGAGCAG
GGTCGCGTGAGAGAGCAGCCGCAACCTGCTCTAAAGCGGGGTCATCCAGCTGAGGAACTT
GTGAAAAAAGGCCATTCATTGAACCCTTCTATCACAATGTGGGCAATTTACGTAAGGTTA
TGTCGTGTCCGGCCCATAGTTAGCCGCTGCCCAATTCTCGTGATCCTGAGTTGTCAGTCG
GGCCGCAACAATCTGACTATGCGATCGATCTCTCGGGCTCGATCCGCTTCCCGCTTGATC
TTGCACTCCCAAACAGTAATCACCTTCCAGCCTGCGGCCCTTAAGCGGCGCGCTGACCTA
CGGTCGCGCCGGACATTCGCTTCCAGCTTGGGTGACCAGTAGCGCGCGTTAGTTCCCGGC
CTCCTTCCGTTCAAGCAACTGTGCAGATGCCAGAAGCAGCCATGCACGAAGATGACGGTT
CTGTACTTCGGTAGCACGATATCTGGTCGTCCAGGAAGCCCGCTTCCTCCCAGCACATAC
CGAAAACCTCGAGCATGCATAGCTTTGCGTAGCCACAGCTCAGGTTTGGTATCTGAGCTG
CGAATCCTGGACATTCGTTCGCTTCGTGCTTCAGGGCTAAGAATGTCGGGCATCGTCCTG
CCTCGGGTCTTCTGAGATAAAGCACACTCTCGCTTATTTCAGCTCTCGGTAGATAGCAAG
TGAACGTTCCATTGGTCCCGCACTGCTTCCTACCACTGGCACTGCGATCGATGCCAACTG
ATTGATTCCTGGCAGGCTGACAGCTCAGACGGCATGGGAATGCTCAACTCACGGCCATCC
AACTCGAAGTAGGTTGATTGCTGGAGAGCAGGCGCCACGGCGATCCGCAGAGAGCCGGGG
TTGATGGCTATCAGATACAAATCGAACAGAGTGTGCACATCGGCACGGAGCAAAAGACCG
TTCCTGACATCGTTGCTCTTTAGGCCTGAGTAGGGCTGGATGTGGGCCGCCTCGAGCGCA
TCGACCACATCGCATCCCGTCATAGCACAGCAGCCGCCGTATGCGTCCAGCAGTGCCTTG
CGGAAGGCAGGCTGCCCGCGGCGCCGAACGATAGCTGCCAGCACACGTTGCCTCTCGTCC
ACCTCGTCTGTTGGAGAGAAACTACCAGATGCCTCCGCCGCTTTGGCCTCCTGCTCCAAC
AGTCCCTTTGTAGGACCAGAGACCGACGTGAGCGTCTCACAGGAAAGCCCGAGGAGCATG
GCAAGTTTCGGCTCAACCCTCGCACCCACGTTCGATGCTGGGAGAAGCCCGGGTAGCCAA
GGTTTGCCTGCCTGATCTAGAACATGGGAAATGTTCTGCATGCGGTATTCCCACGCCTTG
GGCGTGCGTCCGTGGCGGGTTGCCAGTTCCCGATAGACCCTTGCCTTCTCAAGGGCTGAT
CCACTAGCAAGTCGGGCCTCCATTTGGCGATACGCCTCAACGGCAGCAGCCAATTCGTCG
TCAGTCCACCTGCTCACACCCTTCCCTGTCCGCGACCGCGCGTGGCGCTCCTGGGGAAAG
TATGCCGTAAACGATGCAATGAGCCGCTAATGGCTTGAGGCGGAGGAGCGTAGTGTGTCA
GCGCAAACCGCAGACTGTTCAGGCCCGTCGATGCATCCAGTACGTGGAGTTCGGTTGCAA
AGCCCTAATCGGCCGGAAGTAGTCGGCTACTCCAGCGCTGGAGTAGAGGTTGAACGCAAG
CCGTCTCACTGGCTCGGCCTATGAAGCCTAGGATGAGCAACTGTGATGACGAGTTGTCCA
CCAGCAGAGCGGGCTCACCTAGGCAAGTGAGTTCGAAGTACCTTGCTTCAAAGCGTCCGG
CACCAAGCGTTGCATCTTCAGCCGCTAGGCTTAGGGCTTCCTCGCGCATGACAGCAAATT
CGGTAGCCGAGACCTTGGGGTAAGTCTTCAGCTCCAAATCGCCTTTTGGCAAGTGGAAGT
GGGCGAGCGCTGAACCAATCAGCGCTGCTAAGCACAGTACTGCGTACGTCAGAGACTTCA
TTGGAAGTCCTGCAGATCAGAGGCGAACGGATAATGGGGCCGCGACGATAGCCTGCAGCC
CATTGCTTAAGGCTCAAGCCTTAGGCGCTACTCCCGCACCTGCAACCGCTCAGTCACCTG
CGCAGTCAACGCCACACACGCCATCTTCAACCCTTCCATCACCCGATCTCCCAGGTACTC
CTCGGGCGCTCCATTCTGCCGAGTCCGCTCCGCAGCCAGCATCAGCTCCGCCACCACGCG
CAGCCCCGCCAGCGCGCAATCCGCATCCGCCAGCTGAAGACACCGCCCAGGCAGTTGATG
CCGCTCCGGCCAAGGCTGGCCATCCGCAGCCGTACCGGTGCCGATGCGGTGCAGCGTGGC
GACGAAGGAGTTTGGGTCGGGTGAGGGTTCGCGCTCGGTCTTGGCGTTGTCCGGATCGTA
CTGCGCGTGCAGGGAACGGAAGTCCGATGTGTTCATGGCAATGCTCCGTACAGGACAGAT
AGCAGCGCCACCGATAAAGGTGGCGGACGGTGCGGGCTCGAAAACCGGTGAATACCCAAG
CCGGCGGGCCCGAAGGCCCCCACGCACCGCCCGCCATGGAACGCGAACGGATTGCCAGTC
GGCGCCATCCGAGGATGACGCCGACTGGCAAGCGTAAAGCACTGGGTATTCAGACGGGTT
TTCGAGTCCCGCGCCACCCTTTTCCGGTGGCACGCCAAGAGATACCCGTACAGCTACCAA
ATGCCAAGAAACTGCAGAACCGACGATTGCCAGTCCTGACGCTTTCGGCATTGTCGCACA
CGGTGTTAAGCCAGCAAGCGATTGCGCTGCAACGGTCTTGGAGGGCTTGGCGTTATTGGC
CCCAAGCGCAGGATTACTCGCAGTCAGCGCCTTGGCGCAGGGCCGATCGCGACAGATTGG
ACCAGCGGTTCAGCCGGGCGGCGCCTCGGCCGGAGGCACGAAGCTCAAACGCACCCGAAC
CCGCGCATGTCGCGCGACGCCATCAACCACAACCGGATCAAAGCGCTACTTGTCCACTGC
GGTAAGGGCCGCACGATCAAGCTCCCGCAGTCCGCTGGACCGCGCCACCATCACGTTGGA
AACGTGGCCCAGCTCATTCAGTTGAGCAACCAACAGCACCTGCATGGGAGCCTGCAGGAA
GGTATCGGGTGGCGTGGCAGGGGCCGTTGAATACTCAATGGCAGGCGCCTGCTGCAGCTC
GAAGGTGGGGTTGTCACCGCGCTCCACGAACACTTCACTGGAAACCTGCGGGTTTGCCGC
CATGGCCATGGCAGGTGTAGCGCCCAGCAGCATCAGAACGAAGTCCAGTGCCAGGGTAGT
GTTCAAACGGGGCACACGTGGTTTCCATTCCGGTGCGCTGCCAGCGTAGCGGCCATCCCT
TGGCATCGCTTGCCTTGAATGCCGGCGTGCGGGATTTCTGCGCGGCTCACATAGGCGCGC
CCGGCCGTGGCCACAGCGCATCGTCGCGCTCCAGGTCGTAGTCGCTGCCAAACGCCAGCG
CCGCCTCGCGCGGTGGGAGGTCTGCGTAGCAGCCCAGCAGGTAGTCATCCATGCCGGCAT
CGCTATGGTCGATGGCGAACAGGTGGAGGAGCTCCTTGTCAAAGGCTTCCAGCCATGTGG
GGTGGATCTTGGTCATGGGCATCCTCCAGTGGGGACGGGGGGAGGCTTAGGCCTGTCTCA
GCGGCTGTGACGGTGCGGCCCCGCCCAAATTTGGCGGGGCCGCATCCGCTTCGCTTTCGG
CCGTTGATCAACTCGTATGGCAAGCTGCAGCGCAAGTGGCACAGCCATTCGACTGCCGGT
ACCACCTCCGGGCTTCAGCAACGGCCGTCCTACAGCTGGTGTGCAAGCCGAGGTCCTGTG
TGGACTGGGCGCGAGCAAGCCAATAGCATCCCTGTTTATGCACCTCATGGTCTCCATTGG
CCTGCGGCGTTCTGTTCACAAAGTAGCGGTCCATTTACTACTCCCTATGCGTGTACGGTA
AGCGCACCATTGCGCGTGGTCGACTTTGATCACTCCCAGTCGCAGGAGCCGCGACGCAGC
GAACTTCGTCGCAGAATCATCTGCGGCCGGGGTGTATAAGTACGGGCGAAGGCGCCTTCA
ACGTCTTCGATGAGCCTTGGAAGAGGAAAAGCGATGTTTCGACAAGGAAGATGGTTGGTC
TGCCTGGCCTTGATACTGTCAGGTTCCCTGCTGAGCGGCTGCCGAGCCAGCTCGGAGGCG
GTACCCGGGCCGCGTGCTCCGGCAGAGAACGGGACCCTGGTGCCCTTCGTCAGGCCGCTG
CCGCTGGTAGCAATGACCACACCCATGGTGGTCGAGTTCACCCTACCGCCCCCAGGGAAA
AGCTCCTCGCCAACCTTGTTTCTTGGAATCCGGGTGGGTGGAGAAGACGGGCTGAAATCA
CTGAATACGAGCCGTGAGATCCGCAGTATGGGCCTACCCGCCGAGGTGAAACTGGAGCGG
CTGGAGGCGCAGAAGCGCATTCCTGTTCCGTTGGTGAGGGTGGAGTCGGTGGCAGGCACG
CCCGCGCGTATTGAGCCCATCGGACCCACGGGCCGGGTGGAAGCCGGGTGGTTGGATGAC
GTCGATCATCAGTCTCTGCAGTCAGCAGGATTGGAGACGCCTGACAGTCACCACACACAA
CTTGCCCTCGCTTGGGCTCAGGAACTGCAGCCTGGCCACTACAGGCTGAGCATGCAGATA
CTGAAGCCTGATGATCGATTGGCGGCCACGCAAGCCGAGTTGCTGGTGGCCTACGTAAAC
AAGTCGAAGTAGGAGTGCGTCATGGACGACAAGTACACAGTCACAATCTTCGTTGCCGCT
CCCGGCACGCCGCTGCTGGCTGGAGGGACATCCAGCGCCGGCCACGTATACTACAAAGTG
GCACATGGCAAGGACGAGGTGAGCTTTGGCTTTGCACCCATCGAGCATGGCGTCGTGACT
GGGCCTGGAATGGTCTACAACAATGACGCCGAGCAGTACAAAGACCCGTACTACACGCGG
ACGATGGAAATCAGCAAGCGGCAGTACGACAAGCTGGTGGAATTTGGCACAAAGCCCGGC
GAGCATGGATTCAGTACTGAGTATCACGGGGTGGAAAACAGCTGTATCGACTACACGTGG
GGCGCACTGAATCACGCCGGCCTTCATCGAACCAACCTTCTCTTTATGCAGGACAAGAGC
TTCGAAGGTGGCCTGAAACCGCTCAGCAATGTGGAGTACATCCGCAGCATCCGCGCGCCC
TTTCCAGATAGCGCGCTGAATAGCGAGCACTACAACAAAATGCCGGAGAGAACGTTGATG
CAGCGAATCATCAGCGATGAGCGACTGCCGCAGGGCGATCGCGATATGCTCGATTCCATC
CGCAAGGGAATAGCGGGCATTGATGAGGCGCATGGCCGCTCCTACGATGGGACCAGCGAG
CGGATGTCAGTGGGCTTGTTGGCCACGGCCAAGGAGAGCGGGCTGGAGCATGTCGACCAT
GTGGTATTGGGCAATGCTCCAAGCGATGGTTCGCCGCAGCGACTGTTCGTCGTGCAGGGG
GAGCTCAACGATCCTGCCCATGTGCGAGCTTCGATGACGGCGGAGGAGGCTGCGCGAACA
CCGGTGGAGCAGTCATTCGCCAAGGTCGAGCAGATTTCGCAGACCCAGCAGGAGCGCGCC
TTGTTGGCGCCGCAGGAGCCGGCCCTGGAACAAACCCGGGCGCCGCTGCAGATGGGCTGA
CTTCCAGCGACTGCACGGAAGATCACAGTTTCGAGCGCCTTGGCCTCGAAACTGCTTCCA
TCTCCACCTGCCTCCCATCCCACCTATGCCATCATCCAGCCAGGACCGCAGCACCCATCA
AGGCTGAACAGGCATGGAGCAGGCAACACGCTACACCGCAACGCTGTACCTGGCCGCCCC
CGGCACCCCGCTGAAGAGTGGGGGCACCTCGCCGCGCGGCCATATGTACCTGCAGGTGGC
AGCAGGCGACGAGGCCCACAGCTACGGCTTCGCACCACCGCGCCAGGCGCCGGGCGAAGC
CCGCACCGGCGTGCAGTACGCGCAGGTGCGCCACGATGATGCCGACGAACATCTGGACCC
GTACTACAGCCGCACCCTGGAAATCACCGAGGAGCATTACGGCTGTCTGCGTGATTTCGC
CGAGGAGCCGGCCGAGTTCGAATTCGATGTGGATCGCCCGGCCACCATCAACCGCTGCAG
CGATTTCGTCTGGGCGGCGCTGCACTATGCGGGCTTGCATCCGCTGCCGGCGCCGCTGGA
CGGCGGCAGCAACCTGGGCGAGTTCGCGGTGCTGTTCAACCTGCCGGAAATCCAGTGTAT
TGGCGCGCCGTACCCGGGCAGCGATCTGAATGCCGAAACCCATCATGCGATGCCCGAGCG
CGAGGCCGAGCACCATCGCCAGGGTGACCGCGCCAGCGATGAGCCGCCGCCGACGCCGAT
TGAAGTGGCCGGTACGTTGCTGGATCCCTCGCATCCAGACCATCGTCTGTTCTCGCAGCT
GATCCAGAAAGTGGCCGAACTGGATGCGGCGCATGGCCGCCCGTTCGATGCCGCCAGCCA
GCGCATCAGCGCCAGCTTGCTGGTGCTGGCCAAGCAGAACAATCTCTCGCGCGTGGACCA
CGTGCTGCTCAGCCGGCCGACGAAGAGCAGCCATGCGGCGGAGAGCATCTTCATCGTGCA
GGGCGACCGCAACGATCCCGGGCACCGCCGCGCCAGTATCGCCACCGAGGTGGCGGCCAA
GACCGATGTGGCCGATTCACTGCGGTTGAAGGAGCAATAATCCGCGCGCCTGCCATACGC
GCGTCGGCGCACGCCACGCCCCCCACCTGCTACCATGCCCCCGCAACCCCAGCCAGCCCA
CCCTGCGCAGACAGATGCGGGGCGGGCCGTCGCAGTACGGCCCAGCGAGCCAGGACACCT
TCCCGTGCCCATTCAAGGACGCTCGCATGTTCCGTAATCCTCTCTTCCGTTCGGCCGCGC
TGGCCCTCGCTGTCTCGCTCAGCCTCGGCGCGCCCTCCGCATTCGCCGACAACGCACCCG
CCGCCAGTGCCACCGCCGCCGTGCAGCGCCAGGCCGTGGCCAAGGGCCTGTACGAGCTGG
CCTACAGCCCGAAGCAGAACGCCGTGTTCGTGGCCTCGTCCGGCGGCTTCGGCGATGACG
CCGGCCCGGCCCAGGTGCTGCGCTTGAACCCGGCCACGCTGGCCGTGGAAACCCGCATTC
CGCTGGAGCGCAAAGCCTTCGGCGTGGTGCTGGATGACGCCCACAACCGCCTGTACGTGG
GCAACACCGTGGACCTGTCGGTGACCGTGGTCGACACCGCACAGAGCAAGGCCGTCGGCA
CCATCCAGCTGATGGAGAAGAAGACAGGCAAGGACGGCAAGGCCGCTTACACCCACGACC
TGCGCGAGCTGGTGGTCGACAGCGCCGCCAACCGCCTGTACGTGACCGGCCACAGCAGCC
AGCCGGACGTGAGCAGCGTGCTGTTCGTGATTGATACGAACACGCTGAAGGTAATCAACA
CCATCGACGGCCTGGGCAATGCCAAGGCGCCGGGCCTGGCGCTGGATGCGGCCAACAAGC
GCGTCTACACCACCAATCTGCTGGCCGACCTGGTGGTGGTGGGCACCGATTCGAACAAGG
TGGTGGCGCAGCACAGGATCGCCGCCGAGCAGCCGATGAACATCGCGCTGGACCCGGCCG
GCAAGCGCCTGTTCGTGACCGACCAGGGCTCGGAATTCCTGCGTGGCTACCAGGCCAAGA
GCAGCGGCCTGGTCAGCAAGCATCCGGGCCAGCGCGTGCTGGTGCTCGACCGCAGCACCG
GCAAGGAACTGGCCAGCATCCCGACCGATGCCGGCCCGCTGGGCATCCTGCTGGACGCAC
CGCGTAAGCGCCTGTACGTGACCAATCGCGAAGCGGGTACGGTGACGGCGTACAACAGTG
ACAGCTACCAGAAGGTGGCGACCTACAAGGTGCCGACCCACCCGAACAGCCTGGCGCTGG
ATGCGAAGAACAACGTGTTGTTCGTGAGCATCAAGAACGGCGAGAAGGACGACAAGGGCG
CTGACGAGAGCGTGGCGCGGATTCAGTTGTAAGGAGTCGAACGAGTGGCCACTGTGGACT
TGATCCACAGTGGTCAACAAATGGATGAACCTGCAGAATGCTGGCCGCTCCTACTGGGTC
AGGAAAACATGGAAATTCTTGCGCGCACTGTTGATCGCCTCAGAGCGCTGAATATGGAGA
AAAAATTCTACCTGCTCGGAGCATCACTGCTGGCGGTGTGGATTTTCGAGGTGGTAAGAA
CCGGGAATCAGTACAGCTTCCAGGCTGCTCTTGTCCTAGGCTATACATTGATGGCGCTGG
GGTTGATGACCTGGCTTATCCCAGTCCTTCAGGGGGCATGGAGGTATGGCTATGTGCGCA
GGCTGATGCTGATGCTGCACTTGGGGGTTATTCTTGTGGCGGCCATGATCGCGCGAAACA
TCATGACTAGCGCAACCGGTCTCCCGGGGCAGGATTTCGTCATGGCTACCGGAGCGCTAG
CGCTTCCGCTTTACATATTTGTTTGGCTGACGCTGGCAATGTTGCTTGTAGGCTTGGCGA
CCGTTGTCTGGCAAATCACGTTGGGATTGGTGGCGCTCGGAGTGCCACTTCTGGCGATGC
TGATCCCTTCTGTCGGCCGGCGTGTAAAGAGTAGATTGGAAGGGAAGAAGAACATCGCAC
TGGCACGGCTTCTGGGCGTAGTTGGATTGTTCGGCGGGCTTCTTGTCTCAAGTCAACAGT
TGAGGGATTTTCAACCCGAGCTTGAGCGGGTAGGGCTTTGGATTGCGTACTATGGCGATT
ATCAAGCAGCCGACAAGTATCCGGGCTTGCCCGCCGACGATCGCACGCTGATGCACGCCA
ACGGTGTTTACTCTGTGGCGAGACGTCAGCCGGGCGGCGTTATCTCTATTGAGGTCCATT
ACTGGAAAATGCCGTAAATCGTGAAGATAGCTTCAGAGAAGCATCACCCCAACCGGTGCG
CAGGATTCTGCATCTCCTGCGCTTGGGTTTCGACCTGCGGCTGCACACCCACCCCCAACT
TCTGCATCGACTGCTCCACCGGCGTCTGCGCTGCCACAGCCGTCGGGATCATCGCGCGCA
GGTGCGCCGGATTGGCCGGGTCGCCCTGCACGACGAAGACGTTATGCCCGGCCGGATGAT
TGGCCGTGGCGTTGCTGACCAGCACATGGTCGACCTGCTGCAGGCCCTGCTCGCGGGCGA
GCACAGTCAGGCTGGCGGTCAGTCGCTCGCTGGTCTGGTCGAACGGGCGGCCATGCTGCG
CGTCCAGTGCGGCCACGCCCTGGCGGACCTGCTGATTGAGGCCATAGTCGGGGTGGTTGG
GGGTGATCTCTGCCATGGCCATCGAACGGTAGCGGTGGGTCGTGGGTGAACCCCCCAAGT
ATAGATCCGGCCCGCGAAGTCAGTCTGCCGGCCGATGGTCATAGCTGATCACCCGCTCGG
CCAACCAGCGCCCGTCCACGCGACGCCAGACCTGGATGAAGCGGGCCTGGCCCACCCAGC
GCTCCACGCCGTCCTTGCCGCGTTCATGGAAGCGGTGGTCGCCGATTTCCAGCGCCCGCT
CGTCGTGTAGCGGGAACACCTGCAGCGAAGGCTCCGCCCGCTCGCGGCGCAGGCTCCAGC
CGCCCTTGCGCGCATTGCTGCACATGTTGGCCACGCTGCGGCGGAAGTCTTCGCGGCTGC
TGGCCGACTTGCCATCCTTGTCATGGAAGAACTCCATGTCCTGGGTGGTCATCGCGGCGG
CCTTGTCGGCATCGCAGGCTTCGAAGGCGGCGGCGAACAGCTGGGTGTCGGCCTGGCGGA
TCTGCTCGCGCAGGTCATCGGAGGGCGCGGGTGCGGCGGCGAGGCCGGCGGCCAGCAGGG
GCAGGGTGAGCAGCAGCATGGCGAGTTTCCAGGGAGGGTTCACGCAGGCTCGCATGGCGT
TTGGGGCGCTGCAGCCGGCGTCCGACGAAACGGCCCTTCCACGGAGTGAATGCCCGCATT
GACGGCCCGGCTCCAGCGGCGTCGCCTGTGCAGGGGATGTCATGGCGGCCGGCGATTCCA
TCACGGTCGCGATAGGGGCCGGCCCGTAGCCTGAAATCCTCCCCTTCCACAGGAGGTTCC
ATGCCTGCTTCCCGCGTCCGCCTGCACGTTGAAGACACTGGTGGCGACGGCCGCCCGGTC
ATTCTGATTCACGGTTGGCCGCTTTCCGCCGACGCATGGAAGACGCAGGTGTCGATCCTC
CGCGACGCCCAACACCGGGTGATCAGCTACGACCGGCGCGGCTTCGGCCGTTCCGACAAG
CCCGCCGAGGGTTACGACTACGACACGCTGGCGGCGGATCTGGCCGGGGTGATCGAGGAA
CATGACCTGCGCGGCGTGACCCTGGTCGGTTTCTCGATGGGCGGCGGTGAGGTTGCGCGG
TATGTGGCCAATCACGGGCAGGAGCGCCTGCACAGCGTGGTGTTTGCAGCAGCGGTGCCG
CCGTATCTGCTGCGCGGCGAGGACAATCCGGAAGGTCCGCTCACACAGGACAAGGCCGAC
GAAATGCGTAGCGGTCTGGAGAAGGATCGCGAGGCGTTCTTCGATGGCTTCACCCGCGAT
TTCTTCAGTGCCGATGGCAAGCTGATGGTCACCGAGGATGAGCGCCAAGCCGCAATCGCG
CTTTGCCATCAATCCGACCAGACGGCGGCGCTGGGTTGCATGAAGGCGTTTGCCACTACC
GACTTCCGCGACGATCTGAAGAAGATCACGGTGCCAACCCTGATCCTGCACGGTGACAGC
GACGCCATCGTGCCGTTTGAAGGCTCGGGCCAGCGCACGCACCAGGCCATTCCGGGCAGC
GAAGTGGTGATCCTGGAAGGCGCACCACATGGGTGCAATACCAGCCATGCGGACCACTTC
AATCTGGCGCTGCTGAACTTCCTGAAGCGGTAAGCTGCGGCCATGCGCCAGACCAAGACA
CCCCCGTGGAAGAAGCCCAATCCCAAGGGCCAGACCTCGCAGCCGCTGTCGCCTGCACAG
AAAGAGGCGGCGCGGCAGCGGGCGGAAGAGAATGGCCGGCGTTATCCGAATCTGGTGGAC
AACATGTGGGCCGCGAAGCTGCCGCGCGGGTCCTGATCTGTAGAGTCGAGCCGTGCTCGA
CCCCGCACGGTGCCCATCCACGCATGGCGTGGATCTACTGCAACAGCGGCCTGGCCTGGC
CCGGCATCTACATGCCGTCCAGCGGCGTCCAGCCGGGTTCCAGCCATGGCGAGATCTCGC
TCTGGCGGACGGTGATTGCCTCCGTCGGCAGCCCCGCCAAGCGCGCAAGTTCTGCACGCA
GCAGCTCGGAATCCACCGGCCCGGCCGTAGCCACCTGCAGCCGATCACTCTGATGCCTCA
CCTGTACCGGTAGCGTGGCGTGCGCGTCATGCTGGCCGCCGGTGCGCCCGATCGGGTAGC
GCATTGTTACCGGCCGTGACAGCTGCGCCAGTGCGGGCTGCCACGCCTGCAGCACGAAGG
GCTGCCCGGCAGCGGGAACATGTACTTCAGCAATCGTGGCCGGGTAGCCCGTAAGGCTCT
CGACCAGCACCTGGAAGCGCGCGCCATCCGGCATGACCAGCACGGCGGCAATCAACGCAG
AGAACGAAACGAACACCGCCGCGAGGTTCCAGCTGCGCGGCGCGGTGGCCGGACGCGTTG
CGGTGCGCAGGCCCGGTCTGCGCCGCAGCTTGCGCGCGTAGATGCGCCGGTCCTTCCTGC
GCGGGCTGCTGCTGTGCTCGGGCAGGTTCAAGGGCACCCGTGGAAGGCGCGCCACGCGGG
CCTTGATCAGGCGCGACAGCAGCATCCACGCGATCACGAACGCCAGCAGCGGAAGCAGCG
TTCGCACCCACAGATACAGCGTGACCATCCACAACACCTCTACATGCGACCATCCATGCT
CATCCACATCCTACCGGGACCACGCGGCGGTTGTCGTATCCGCCAGCCGACAAGCACAGG
GCGCTTGGTTAGGATGGTCCTTTGTTGTCACGGATGAACCGATGGTCTCTGCTGCTGCCC
GCTTCTGTCGTATCTGTGGTCCTGGCCCGATTCTGCTGGCACTGCAGGTGGTGGCGCTGC
TGGCGGTAGCCCTTGCAGCCGGCTTCTTCCACTACCGCGTGGGATTGCTGCTGGAGCCGG
TGGATGACGCATGCGGTGGGCCTGATCCTGTCGCGCGCATGCAGGTTGCAGAACAGCTGC
TGGCGCGGTCCGCTGCGCTTGCACCATGGCAACCGTTGCAGTGGATTCCGATGGCGGGGG
TGATACTGGCGTTGCTGGGCGCGATGTCGATCAGCGTCTACCGCCTGGGGCGTCTGTCCG
AACGCCTGCGACGCGCCAACTGGGGGGTGATGGCCCTGCACGCCGCGATCCTGGCGCTGG
CCCTCAGGGCATTGCATCTGTACGACATGGCGTGGACCAGCGTGGCCAAGCTGTCCCCAG
CGGCGTGCCTGGTGGAACTGGGCGAACAGGGCCGGTTGCCGCTGGCACAGGCGCAGCAGG
TGGTGTTCGAGATCCTCACCCATGAGCATGCGCCGCTGCTGCGCAATCCCGATGACCTTG
CCCTGGTGCTGGTCGCGTTGATGCTGGTGGCAATGGCTGCAGGATTCATGCTGTGGCGGG
CGATCGTGCGCGAACGTCAGGTGCAGTCGCCCAGCCCCTGAGGGGGTGTGACCGACCACG
CGCCCGCAATCGCGCTACAGTCTGCGCTTCGCTCCTGCAAGGATGTGCCAATGCGTTGGT
TGCTGCGTGCTGTACCGCTACTGCTCTGCTCGTTGGCGGTACACGCCGCCGAGGTGGACC
GCCGGATTGCGGTGACCATCGACGACCTGCCCTGGGCGCGGGTGGACGAGATCGTTCCGC
CGGATCTTCAGTCGCGGCACGAAGCGCTGATGGCGCAGCTGCATCAGGCAGACGTGCCGG
TGGTCGGCTTCGTCAACGAGAACAAGCTTGAGATCGATGGGCAGGTGCAGCCGGCGCGGG
TGCAGATGCTGCGCGACTGGCTGGACGCCGGTTATGTGCTGGGCAACCACACCTACTCGC
ACATGGACCTGAACGCCAAGGGCGTGCCTGCGTTCCAGCAGGATTTCCTGCGTGGCGAGG
CGGTGCTGCGGCCGTTGCTGGCCGAGCGCGGGCTGAAGCCGCAGTGGATGCGTCACCCCT
ATCTGCGTGCCGGGCGCACGCCGGAAGAACGCGCGCAGATGGACGTGTTCTTCAAGCAGC
ATGGCTACCGCGTGGCACCGGTGACGGTCGACAACGGCGAGTGGGTGTGGGCGTTCGCCT
ATGCCAACGTGGTGAACGAGCAGCCGGATTCCCCGGCGCGCGAGGCGACGCTGGCGCAGC
TGCGCAAGGGCTATGTGCCGTACATGCTGAACAAGCTGGACTACTACGAGAAGCAGTCGC
AGGCGCTGCTGGGTTACGCGCTGCCGCAGGTCTGGCTGATGCATGCGAACGAACTCAATG
CAGCCACGTTCGCCGAACTGGTGGCGGCGACGAAGCGGCGCGGCTATCGCTTCATTTCGC
TGGACGAAGCGATGCGTGACCCGGCCTATGCGCGGGGCGCCGAAGGCTACAGCGGCCGTT
ACGGCCCGAGCTGGCTGCACCGCTGGGCGATGGCGGAGAAGAAGCCGAAGGACTTCTACG
TCGGTGAACCGGAAGTGCCGAAGTGGGTGATGAAGCTGGCGAAGGTGGACTCGGAATGAG
GCTCAGCGCTTGACGGCCAGCACGCCGTCAAGCGCCAGTTCGGCCTTGAACCCCGCCTTT
TCCAGGCGCTTGGCCACTTCACGCGGCACGTCGCGGCCGCTGGTCAGCTTGTTCGGGGCG
CCGGTGTAGTGGAACAGGCGACCGCCCTTGCGGATGACGCGGGCGAGGTGGTCGTAGAAC
ACCTGCGAGTACAGTTCGCCGGCGATGCCGAAGCGCGGCGGGTCGTGCAGGATCGCGTCG
ACGCTGTTGCTGGCCACCTGTTCGATCTGCTGCGAGACATCGCCGTGGCTGAATTGCAGG
CGGCCACCAGCCGCAGCCGATTCCGGATCCGGCGACCACGGGTTGAGCGTGCGCAGCCAC
ATCACGTCGGCATTCTTCTCGAACGAACGGATCTGGCCGACGCCGGCCTCCAGCGCGCAG
GCGGCGAAGTAGCCCAGGCCACCGCAGGTATCGAGGATGACCTTGCCGGCCGGGGCGACC
AGCTCCACCTTGCGACGCGCGTCCTCGAACGGTGACAGCTTGGAGGTCGGCAGCATCTTG
ATGCCGTCGATCTCGAAGGTCGGTGCGCCCCATTCGGTCGGCACCAGCTTGATCAGCGAA
CCGCTGTAGCGCGAAATCGGTGCGAAGTCCTCGCCGTCCCAGTAGTACAGCGTGCGGTCC
TTCAGCTTGCCCGGCCACGGGTAGGGCTGGCCACGGAAGTGGAAGCCGTCGGCATCCAGC
ACCACGCTGTCCTCGCTGCGGCCGAGGTCGAGCGAGCCCTGCCAGTCGGCGGCGCCCTTG
TCATGGGCACGGCGCAGGGTATCGGCGCTGTCGCGGGTCAGCAGGGGGCCGGTGTAATGG
GGCACGGCGGGTACCGGGGCGGTTCGGGGGAGGGCATGGTACCGCAGCTGTTGCCGGGGC
CACGTGTGGCTGCTGCAGTAGATCCACGCCATGCGTGGATGTAGACGGGAGGAGCCGAGC
GTGGGCTCGGCGCTACCGCTGGCTGGTGCAGCTGTAGCCGTGTGTGGCTCCTTCTCCTGA
AATCATGTTGACGCCGCGTGAGGGCTGCATGCCCTGCAGCGCGCACGACCGACGATGGAC
GTCCTGGGTTTCCGGTGTCTGCCGATCAAAGTCGTAGCGCAGGCTGCCGTCTTCCTGCAG
CAGCCAATGCACGGTAACGCGTTCGTGGCGACCATCACCGAGATCCCAGTCCAGGGTGCG
CATGACCAGGGTCTGGCCATCGGGCAGCTGCCGGACTTCGTCATAGGCCCCCTCGGTCTT
CGGCGCGCTTACCGCAAGCAGCAGAAACAGCAGCATTGGCATCGCTCCTCAAAGAAGACA
GGATGCGCCCATAGTGCCCTGAGCCGCCATCAGAATCATTGCGCCTTACGGGCACTTCAC
CGCATACACCGGCCCAGCACCGATCAGCATCAACGCCATGTAGTCACTATCGCTGGCCTT
GCCCTTCAACGTCGCGTCCTTGTTGAAATGGAAGATGCCGAAGCCGCCCGCCATGCGGAT
CAACGCGCTGTCGATCTGCTCGGCGTCATCGCGGAAGTAGCGGCTGATCTCGCTGCGGGT
GGCCTTGTGCAGGGCATTCGGCTCGCGCTGCCACTGGTCGCCGCGGCTGAAGGAGACGAA
GTACTGGCCGCCTTCCCTGTCGATGCGGAAGTCGGCCGGTTTGCGCACGCCGGTGGCGAA
GCAGCCCTGCAACGGGTCGGCGCTGAAAGGAAGCCCGGCATCGCCACTGCAGGCGGTGAG
CAGCAGGACGGCACCGGGCAGCAGCAGGCGAAGCATGCGCATGGGATGTCCCTACAGGGC
AGGTGCGGCTAGTGTAGGCGGCACTCGGGCGTCGCCCGTACAGAAATTCGGCAAGAACAA
AGGGGTTTTCGGATGGCGCAGGGCAAGGCACCGTGGTGCGGCATGGCCAGTTGGCTGGGG
ATCGCTGTGGGTTGGGGAGCCGGCACATTGGCGGCGCAGGCGGCGGTGGCCGCAGGCGGC
AATGGCATGGCTGCGGGATTGGGCGTGGGCGTGCTGGGCGCGGCACTGGTGGGCTGCGGC
CTGGCGGTGGCCTCGCGCGTGCGCGGCGAGCGCTGGCCGTGGATCGGCATCGGTGGTGCG
GTGCTGAGTGCGCTGCCGCTGCTGATGTACCTGCTGCGGATGATGCTGAAGCTCTAGCGG
TAGTGCCGGCCGCTGGCCGGCAACTGCAGTTTGGGTCCGAAGCTCATGAGGTTGCCGGCC
AGCGGCCGGCACTACCCGGTATGGATCACACGATGCGGTGAATCTCCACCGTCACGTGCA
CCAGCTCCTCATGGATCGCCAGCGCCTTGCGCACGGTATCCGCATCCAGGCGGGCGTCGC
TGGTAACCACGCTGGCGCTGACCGCGTACTTGCCGCGACCGACCTGCCAGACGTGCAGGT
CGGCCAGGCGCGCCGGCCAGGGACCCTGTTCGATCACTTCGCGAACTTCGGCCACCACCG
GTGCGTCCATCTGCGCGTCGAGCAGGATGCGGCCGCTGTCGCGCAGCAGGCCGACAGCCC
ACACCGTGACCAGCACGGCGCCGACCAGGCCCATCACCGGGTCCAGCCAGGTCAGGCCCA
GCAGCTTGCCGCCGAGCAGGGCGACGATGGCCAGCACCGAGGTGGCGGCGTCGGCCAGCA
CGTGCACGTAGGCCGAGCGCAGATTGAGGTCGTGACCGTGCGCATGGCCGTGATCGCGGT
GTTCGTGGTCATGCCCGTGATGATGGCCATGGTCATGCCCGTGGTGGTGATGCGCGTGGC
CCGGGCTGTCGTGCAGCCACCACGCGCAGAGCAGGTTCACGCCCAGGCCTACCGCAGCGA
TCGCGATGGCTTCGTTGTAGTGGATCGGCGCCGGTACCCACAGCCGCTGCAGTGACTGCA
CGGCCATCAGCGCGGCGACGCCGAGCAGGGCGATGGCGCTGGTGTAGCCGGCCAGGATCT
CGATCTTCCAGGTGCCGAAGGCGAAGCGCGGGTCGTGCGCGTAGCGGCGCGCGCAGCGGT
AGGCGAACACCGCCAGGCCCAGCGCCAGCGCGTGCGAACTCATGTGCCAGCCGTCGGCGA
GCACGGCCATGGAGTTGAACCACCAGCCGCCGACGATCTCCACCAGCATCATGCCGAAGG
TCAGCCACAGGGCGCGGCGGGTATTGCGTTCGGCCAGCGGGTTGCCGTCGTCGAAGCGGT
GTTCGTGGCGACGGGCGGCGGCGAGGGCGTCCAAGTGCATGGCGGCGGGAGCTGGAGTGG
ATACCCCCATAGGGTATATGATCCCGCCATGGCGCATGTACACAAGAATCGAAAGCAGCT
GCTGACCCGGGTGCGCCGCATCGCGGGCCAGGTGGCGGCGTTGGAGCAGGCGCTGGACCA
GCCCGAGGGTAAAGCCGGCGACTGTGCGGACGTTCTGGTGCAGGTCGCCGCCGTGCGCGG
TGCCGCCCACAGCCTGTTGATGGAGCTGCTGCACGAGCACCTGCAGGAACACGTGGTGGG
TGCCGACGACCCGCAGCAGCGGGCGGACGAGGCCGCGGTGCTGGTGGAGCTGCTGCGCCG
CTACGGCAAATAGGCCGGGGGGCGGTAGAGTCGACTGTCAGTCGACTGCTCTTCGTACAA
CCAACGAAAAACCCCGCGCTTCGCGCGATAGTCGACTAACAGTCGACTCTACCCCGCGTG
GCGGTGCCGCGCGTTCCAGATATGCGTTGCGGCCAGCAGCAGGCTGCCGGTGACCGTCAT
CGGCGTTTCCCAGTCATGTGAGGGCAGCGCCAGCGCGCCGGCCAGCAACAGGCCCAGACC
GACGCCGGCGGCGGCCCAGGCCAGTACGGGCAGCGGGTGACGGCGCTCGGCGCGCCATAG
CGCGTAGCCGGTCAGTGGCAGGGCGATGGCCACGAACAGCAGGGTGCACCCATTCCGCTT
CGGCCCAGGTGCCGAACAGGGGGAGCGCGGCGGCCAGCAGGGGCAGCGCCAGGCAGTGCA
GCAGGCACAGGCTGGACAGGGCGACCGCACCGGCATCAAGCAGGGCGGCAGAAGGCGACT
TCATCGGGGGAGGTTCCTTGCGCAACAATTGTTATACAGTAACATTTCCGTTCCGCAGCC
AACCCGCTCCGACATGAACACTGTTTCCCGCGCCGACCGTCGCCTTCCGGTCACCGTGCT
GTCCGGCTTCCTCGGGGCCGGCAAGACCACCCTGCTCAACCAGATCCTGCGCAACCGCGA
AGGCCTGCGCGTGGCGGTCATCGTCAACGACATGAGCGAGGTCAACATCGATGCGCAGCT
GGTGCGCGAGGGTGGCGCCGAGCTGCGCCGCACTGAAGAGACGCTGGTGGAATTCAGCAA
CGGCTGCATCTGCTGCACGCTGCGCGATGATCTGCTGCAGGAAGTGCGGCGCCTGGCCGA
TGCGGGTCGCTATGACTACCTGCTGATCGAATCGACAGGCATCGGCGAGCCGATGCCGGT
GGCGGCCACCTTCGCGGTGCGCGACGAACATGGCTTCAGCCTGAGTGATATCGCGCGGCT
GGACACGATGGTGACGGTGGTCGACGGCAGCGCGTTCCTGGCCGACTTCGGCTCGACGTC
GCGACTGGCCGAGCGCGGCCAGCAGGCCGGCCCGGAGGATGATCGAGGTGTGGTTGACCT
GCTATGCGAGCAGGTCGAGTTCGCCGACGTGATCGTGGTCAGCAAGGTGGACCAGGTGGA
TGACGAAGCGTTGCAGGACACGCTGGCCGTGTTGCGTGGCCTGAACCGCGACGCGAAGCT
GCTGCTGTCCAGCTTCGGCGATGTGCCGCTGGCCGAGCTGCTGGATACCGGTCGCTTCGA
CATGGAGCGTGCGCAACGTGCGCCGGGCTGGGTGAAGGAACTGCGGGGCGAGCACACACC
GGAAACCGAGGAGTACGGCATCGGCAGCTTCGTCTACCGCTCGCGACGTCCGTTCCACCC
GGCGCGCTTCGCCCGCGCGCTGCAGTCCGGCGTGCCCGGCGTGATCCGCAGCAAAGGCTG
GTTCTGGCTGGCCAACCGCATGGACTGGGTGGGTGAGCTGAACAGCGTGGGCGCGGCGAC
GCGCACGCAGGCGGCGGGCTTCTGGTACGCCGCACGTGACCGCGTGCGGGCCGGGCTGGA
AGACACCGCGCCGTTGTTGCCGCCCACGCCGCTGCCTTACAGCGACCTCGGATGGGCGCG
GCAGCAGGCCGATTGCTGGAGCGCGCCGCTGCCGGGGCCTGAAGAATTCCCGGATTCGGC
CGCGCACGCGGCGATGCAACGGCTGTGGCATCCCTTGTGGGGCGACCGTCGCCAGGAACT
GGTGGTGATTGGGGTGCACATGGATGAGCGTGCGGTGCGCGCAGAGCTGGATGCGTGTCT
GCTCAACGACCAGGAGCTGCGTGCGGGGCCATTGCTGTGGCAGCAGTTGCCGCAGGCGTT
CCCGGTGTGGAAGCGTTGACGGTGCATTGAGGATCCATGGGTTGCCGGCCAGCGGCCGGC
ACTACCCCCTGGTCGATACGTCATGCGTGGATGGATGCATGGCGGAGTCGAGCATGGCTT
GACTCTACAGACTGTCGCGCCATTGCCAGTGGTTGGCGGTGACCTGCAACACCTGCGTCG
GTCGCAATGCCTGCAGCAGGTGCCGGTCGTGGCTCACCATCAGCAGCGCGCCCGGCCACG
CCGCAAGCAGTTCCTCCAACGCCTGCAATGCGCTCAGATCTAGCGCATTGCCGGGTTCGT
CCAACAGCAACAGCTGGGGCGCGGGATCGGCGTACAGCACGCTGGCCAGCGCACCTTTCA
CGCGTTCGCCATCGCTGAGGCTGTGGGCTGCCCGCTGGATGCGCTGTGCATCCAGCCCGA
GCAGGGCCAGCCGCGTGCGCAGCTCGCCTGGGTCCGCGCCCGGGTTGGCGGCCTGCACGG
TGTCGAGGATGCTGCGCTCGCCGGACAGCCCCAGCAGCTGCTGGTCGAGCAGGGCCAGTG
GCGCATGCCGTTGCACGGCGCCACTGCGTGCAGGCAGCTGGCCGGCCAGCACACGCAGCA
GGGTCGATTTGCCGCTGCCGTTGTCACCGACCACGGCGATGCGCTGGCCGCGGCGGATCT
CCAGCTGCAACGGTGCACTGCAGCCATGTGGCGGCACCAGCGCCTCGGCCTGTAGCAGGC
GCATGCTGCCACGGTCACCCGCACCGGCGAACAGTGCCAGTTCCGGCGCCGCGTGCACCG
CCGATGCCGCTGCGCGCAGATGCTCTGCGCTGGCCTGCAGGCGTTCGGCCTGCACCTGTT
GTGCGCGGCCGTGGCTGGCCTCGGCGCGCTGCTTCTGCCGGCCGAGCAGGATCGGGGCCT
GGTTGGCCTGCTTCGCATCGCGGTTGCCACGCGCCTGGCGTTGTTGTTGCCGTTCGTGCT
GTTCGCGCGCGCTGCGTTGCTGCTGGCGGTGCTGGGCGCGCGCATGATCGAGCTGGGCGG
CGGCAGCTTCGCGCTCGGCGGCGCGCGCATCGGCATAGTGCTGCCACGGTCCGCCGTAAC
GATGCAGCCCGCGCCCATCGAGTTCGACGATCTGCTGCATGTGCGCCAGCAGCTCGCGAT
CATGACTGATCACCAGCAGGCCACCGCGCCACTGCTGCAACTGCTCGTACAGCTGTTGGC
GATGGCGTGCATCGAGGTGGTTGCTGGGTTCGTCCAGGATCAGCCAATCGGCACCGCTGG
CCCAGGCACCGGACAGCGCGACCTGCATGGCCTGGCCACCACTGAGGCGCGCGGCCGGCT
GGGCGGGATCGAGATCGTCGGGCAGCCGAAGCGCCTGCCATTGCTGCTGCAGGCGTTCGC
GCAGGTCCCAGCGGTCGCCGACGCAGGCGAAGTCGGCCTCGTCCACGCTGCCGGCTTCGA
TGCGTTGCAGTGCGGCCAGTTCCGCGCCGACGCCGGCCAGTTCACCGACCGTGCCGGCGG
GTGGATAGCCGGGCGTCGGCAACAGGAACACGCGGCCACTGCCGCGCACCTGGCCAGTGT
CGGGCAGCAACCGTCCGGCCAGCAGGCGTGCGAGCACGCTCTTGCCGGCGCCATTGGCAC
CGACCAGGCCGGTGGCGACCGGTTCGAAGGAAAACGTCAGATCGGAAAACAGCGGGCGGC
CGTCGGCCAATCGATACGACACGCGATCGAGCGTGAGGGAATGCGGAGTCATGCGACCTC
CATGGATGCCGGGTTCTCCCCTGCGCGCAGGGGCGGGAAGAGTCAGGCCGTCTGGTGGGA
AGACGGCGGCATCAATGGCGCATTGGTCGCGAGCCTCTGGGAGGAATGAGCGGCCAGTAT
AGCGGGGCTGGCTGAATGGTTTGATGGCGCGACTCTACAAAGGCATCCACGCATGGCGTG
GATCTACTGTGGGCCGGGCATGGGGTGGATCGATCGCCTAGGGCACGGTTTCCAGGCGTG
CGCTGACGAAGTCGATGAACACGCGCAGTTTCGGTAGCACGTGGCGGCCGGAGGGCCACA
GCAGGTGGAAGATGCCGCAGGAATGCACATGCTCGTCCAGCACGGTGACCAGGCGGCCAT
CGGCCAACGCATCGCGCACCGAGTGCACTGGCACGAAGGCCAGGCCGATGTCACGCAGGG
CCAATGCCACGCGCGCTTCGATGGTGTTGGCCACCATGTGCACTGGCAGTTCCTGCGGTG
TTTCATGGTCGGGCCAGTGGATCGGCCACAGTTCCAGTTTGCCGGTACTGGGGAAGCGAT
AGTGCAGCAGCGTGTGCTGCATCAGATCGGCCGGTGTGCGCGGCGTGCCGCGCCGCTGCA
GGTAGGCGGGTGAGGCGACGATGCGGCGTGGAAACACACCCAGGCGTCGTGCGTTCATGC
GTGAGTCGCTGGGCTCGCCGACGCGCAGTACGGCATCGAAACCTTCCTCGATGACGTCGA
CCAGCCGATCGCTGAAATCGAGGTCGAGGCGGATATCGGGATAGGCCGCCATGAACTCGG
CCATCAGCGGCAGGGTCAGGTCGCCCACCAGTGGCAGGCCGATGCGCAGCGTGCCGCGAG
GCGTGGCGTGCGGTTGTGCCAGCTCGGTGCGTGCGGCATCGCGCTCGTCGAGGATGCGCC
GGCAACGCGCCAGGAACAGCTGGCCTTCGGCGGTGAGGGTGATGCTGCGCGTGCTGCGGT
GGAACAGGCGCACGCCCAGCGCATGCTCCAGGCGGGCAACGCATTTGCCGGCGGCCGAGG
CCGAGATGCCCTGCAGGCGCCCGGTCTCGACGAAGCTGCGGGTATCGGCCGCGTGCACGA
AGGTCTGCAGATTGGCGAGGTTGTCCAGGACTGACATGGGCGTGCGGGCAGTGAAAGCGG
CAGGGTAGGTTGGTGCGACCGTAGCGGCTGGCTCCGCCATCGCAACACTGTGGTGCGGGG
TGGCGTGGGGCCGTTACGGCCTAGCAGTTCCGGCCATCATGCCGATTGCGGACTGCACGG
TCCATGATGCCCGGAGCGGCAACCGGCTTTTTGCGCTGCGCCGTGCTGCCTAACGTGGCG
GGCCTCTCCCCCACGGATTCCCGCGATGAATGCCGCTCCTTCCCTTGAACCCACGCCGAC
ACTGCCATCGGTGCAGCGGCTGCTGCAGCAGGTGCACCCGCAGCGCCTGGTCGGTGCGGT
GGTGCTGGTGCGCGAGCACGGTGTGCTGCGCCACGCCAGCGCGACCGGGCTGGCCGATCG
CGAGACGGCCACGCCGATGCAGCGCGACCAGTTGTTCCGGCTGGCATCGGTCAGCAAGCC
GCTGCTGACCACGGTGATCCTGCGCCTGGTAGCAGAGGGCGTGCTCGACCTCGATATGCC
GGTGCAGCGCTGGCTGCCGGACTTCCGCCCGGCACTGGCCGACGGCAGCACGCCGCCGAT
CAGCCTGCGCCAACTGCTCAGCCACAGTAGCGGGTTGGGCTATCGCTTCCTCGAAGCCGA
TGCCGACGGCCCGTATGCGCGCGCTGGGGTCAGCGATGGCCTGGACGCGAACCCGCTCTC
CCTGGCCGACAACGTGCGCCGCATCGCGCAGGCGCCACTGCTGTTCGCGCCGGGCAGCCA
ATGGCTCTACTCGCTGGGCGTGGACGTTGCCGGTGCCGTTGCCGAAGCAGCGACGGGTGA
AACGCTGCAGGCACTGTACGAGCGCTTGCTGGCCGCACCGCTGGGCCTGCGCGACACCGC
CTTTGCTGCGCGCAACGCGGCACGCTTGGCCACCCCCTATGTAAGCGACGCGCCGCAGCC
GCATCGCCTGCAGGAAGGCGAGGTGGTCGCTCCGTTCGAGGGTACGGTCGGCATCGAATA
CAGCCTCGCGCGCGCCACCGATGCCAGCCGTTTCCCCTCGGCCGGGGCCGGCCTGGTCGG
TACCGCCGATGACGTGATGGCGGTGCTGGAAGCCTTGCGTGATGTGCAGCGTTCAGGCCT
CCTGCCGTCCGCACTGGCAGCGGAGATGGCCAGCCCGCAGGTCGGCGAGCAGGGACCGCC
GGAACCGGCCGGCTGGGGCTTCGGCCTGGGCTTTGCGGTGCTGCGCGATGCGGCCGCAAG
CGGTACGCCGCAGAACGCAGGTACATGGCGCTGGGGCGGTGCCTACGGGCACAGCTGGTT
TGTCGATCCTGTGCGCGGGCTGAGCGTGGTGGCGCTGACCAACACCCTTTACGAAGGCAT
GGACGGTGCCTTCGTCGATCAACTGCGCGATGCGGTGTATGCCGATATGGGGACCGTGCG
ATGAGCGGCCATGCCATCGATGCAGCCAGCCCCGCCGGTGAAGCCACGCGCCTGCCATGG
GCCGGCCTGCTGGCGTTGGCCGGTGGCGGCTTCATCACGCTGCTGACCGAGACCCTGCCG
GCCGGTGTACTGCGGCCGATGGGCGACAGCCTCGGCGTGAGTGATGCGGCGGTCGGCCAG
CTGGTCAGCGTGTACGCACTGGGCTCGGTGATGGCCGCCTTGCCGATGACCGCACTGACC
CAGCGCCTGCCACGACGCCCCTTGCTGCTCGCCGCGATTGCCGGCTTCGTGCTGGTCAAC
ACGCTGACCGCACTGAGCAGCAGCTATCCGCTGATCCTGGCCGCGCGTTTCCTGGCCGGC
GTGAGTGGTGGCCTGCTGTGGTCGCTGGTGGCCGGTTACGCCGCGCGCATGGTGGTGCCG
TCGCTGCAGGGCAGGGCAATCGCGGTGGCGATGGTCGGATCGCCGTTGGCGCTGTCACTG
GGCGTACCGGCGGGCACCTTGCTGGGCCAGCAGATCGGCTGGCGTTGGGCGTTCGCGCTG
ATGAGCGTGCTGGGCGTGGGGCTGCTGGCGTATGCGCGTTGGGCACTGCCGGCCTTGCCC
GCCGCCGGTGCTGGCCGGCGCATACCGCTGGGCACGGTGTGGCGCATGCCGGGCGTGCGC
AGTGCACTGCTGGTGATGGTGCTGTACGTGCTGGCGCACAACGTGCTCTACACCTACATC
GAACCGCTGGCGGTGGAGGCCGGCGCCGGCCCGTGGCTGGACCGCCTGCTGCTGGCCTTT
GGCGTGGCCGCCATCGCCGGCATCGGCATTGCCGGCTGGGGCGTGGACCGTCATCTGCGC
ACGCTGGTGTGGGTGGCGGTGATCGGTTTCATCGTGCCGGTGCTGACCCTGCTGTTGTGG
CCGGGCCAAGCGACGCCGCTGCTGCTGGCAACGATCCTGTGGGGCGTGGCCTTCGGCGCG
GTGCCCACGTTGTTCCAGACCGCATTGGCACGGCGTGCGGGTGCCGCCGCGGATCTGGCG
CAGTCGATGCTGGTGACCGGTTGGAACCTGGCCATCGCCGCCGGTGGCGTTGCAGGGGGT
GTGCTGCTGCAGGCGGGCGGCCCGAACCAGTTGGGATGGCTGCCGTTGCTGCTGCTGGCG
GTGAGCGTGGCGTGGCTGCTGGCACGGCCGAAGGCCTGGGCGTAGGCGGCGATCAGTGAT
GGCGCGGTGCCGGCCAGCGGCCGGCACTACCGTGGTCCACGCCATCCACGCATGGCGTGG
ATCTACCGAGCGCAGCGACCCGCGTTTGCCTTTGCCTTTGCCTTCTTCTGTTGATTCCGT
GGCGGGACGCCGCCGGAACCTGTCAGAGGCCGGGACGGTTGGGTTCGCGGGGGTGTCCGC
GGCATGGATGCCGCGGCCAAGCCCCCACGGACGGGTTTACGGCGCCCCCCGCGAACCCGA
CCGTCCCGGCCAACCCTGGGATAGCAATACGCGACCCGCCACGAGGGGCTCCGCCGTTCG
CCGTCCTACTCCACTCCCTCACGCTCGATCGGCACGCTGCGCGGATTCTGCATGTGCTCC
CGCGCCGCGCCATAGCGCTGCTGCCGCTTGTGGTGGAACGCCACGAACTCATCCCGTGGC
AGCGGCCGCGAGAACAGCCAGCCCTGCGCGAACTCGACCTTCCGGGTATGCAGGTACGCC
AGCTGTGCCTCGGTTTCCACGCCCTCGGCCACCACCCACAGGCCCAGCTCCTTGGCCATG
TCGATGATGTGCGGCGTCACCGGGCTGGTCGCGCTCTCGGTGCCGATCGCATCGATGAAC
GACTTGTCGATCTTCAGCGCGTCAAGTGGCAGCTGCTCCAGGTACTGCAGGCTGGAGAAG
CCGACGCCGAAATCATCAATGGCCACGCTGTGCCCGGCCCGACGTGCCTGTGCCAGCATC
GTGCGGGCGCGGTCCAGATCGAGGAAGCCGCGCTCGGTGGCTTCCATCCAGATCTGTTGC
GGCAGGATGCCGCTGCCGGCCATGTGCTTGGAGATCATCTTCAGCGCACGGCCGCTGCTG
ATGTCTTCGGCGGCCAGGTTGATCGCAATGTGCGCGCTGCGGTCGGCCACCAGCAGTTCG
CGCATGTCGCGCACCACGTTCTCGATCACCAGATCGGTGACTGCGGCGATCATGCCGGCC
TCTTCGGCCAGCGGAATGAACAGGTCCGGCCGCACCTGGGTGCCATCCGGGCGCTGCCAG
CGTACCAGCGCCTCGGCGCCGACGCAGATGCCGGTATCCAGTTCGATGATGGGTTGATAG
TGCAGGTACAGCTCGCGGCGGCGGATCGCCGTGGCCAACTCGCCGCGCAGGGACAGGCGG
CGACGCGACAGCCAGATCACCAGGCCGGCACCGATGGCGGCCAGCAGAACGCCGATCGGC
ACGAACAGCCAGGCCTGCTGGCGGAAGGTCGCGGCAAGCGCGGTACGCGGCGTGGTTGCG
ATCGCCAGCCACTCTTCGTTGCGCGCGGTGGCGTACAGGGTGTTGTGGTCCAGGCCCTCA
CCGGGCGCGCGCAGCAGGGTTTCCAGCAATGCCGGATCCATGCCGTCCTGCCTGGCCAGG
AGGCGGCCGTCCGGGCTGGCCAGGGCAAGGCGCACGTTCGGGTCGGCGATGACATCGACG
AAGCGGCGCGGATCGACCAGCACGTCGTAGTTGCCATACAGGATCGACAGGACCTGGCGC
CGTCCGCTGGCCTCGGGGCGCACATCCACGGCGATGCCGGCGCCATCACTGGTGACGTGG
TCGGACCTGGGCTGGTTGACGTCGGACAGGAACGGGCCCCACGACGTGCAGCGCAGCTTG
CCACCCTCGAAGTAGCCCATCTGGTCGACCGACGGCGAGGTCATCACCAGCGTCTGCATG
CGCCGGATGTGGTCCGGCCCGCACGGATCGTAGGCGCCGGCCTCGGCGGACTTCAACGCG
GCCAACGCTTCCAGGTAAGACTGGTCGGCGCGGCGCAGGGTGCGGCCGGCGATGTCGCGC
AGGCGCTGCTGCTCGACACTGACCGCACGGTCCCAGGTGGCATAGGCCATCACCGCGATC
GGCACGGCTGCGGCCAGCAGCGCCAGTGCGGTGCCGCCGATGATCACGCGCAGCCGGCTC
ATGGCCGGGGCTCCAGCGGGGCGGGCGGGGCAGGGCGCATGGTCGGGCCGATCCTTGGGC
AGGTGCGGCTATCTGAGCATGGCGCCGGGCCGGGCGGAATGGGATGAATCCGGTATTCGG
TCACATTGTGATGAAAGCGGCCAAGTTTGACGGGATTGGCCCATCCGACGCTGGCGCTCC
GGCCTGTGGAGGACTACCGTCGAACGCTTCGCCCGCCCTTTTGCCCGCGCCCATGACCGA
GCCCGCAACGCCCCCCGAGCACCTGCGCCGCAGCCTGTCCAACCGCCACCTGCAACTGAT
CGCCATCGGTGGTGCCATCGGCACCGGCCTGTTCATGGGCTCAGGCAAGACCATCAGCCT
GGCCGGCCCGTCCATCGTCTTCGTTTACCTGATCATCGGCGCGATGCTGTTCTTCGTGAT
GCGCGCGATGGGCGAGCTGCTGCTGTCCAACCTGCAGTACAAATCCTTCATCGATTTCTC
CACCGATCTGCTCGGCCCCTGGGCCGGCTTCTTCTGTGGATGGACGTACTGGTTCTGCTG
GATCGTCACCGCCATCGCCGATGTGATCGCCATTGCCGCCTACGCGCAGTTCTGGTTCCC
CGGGCTTGACGCCTGGAAGCCGGCGCTGGCGTGCGTGATGCTGCTGCTGTCGCTGAACCT
GGTGACGGTGAAGCTGTTCGGCGAAATGGAATTCTGGTTCGCGCTGATCAAGATCGTGGC
GATCTGCGCGCTGATCATCACCGGCGCCGGCCTGGTGGCGTGGGGCTTCACCTCGCCCAG
CGGCCACACGGCGTCGCTGTCGAACCTGTGGAACGACGGCGGCATGTTCCCGATGGGCCT
GGTCGGTTTCTTCGCCGGCTTCCAGATTGCGGTGTTCGCCTTTGTCGGCATCGAGCTGGT
CGGCACCACCGCCGCCGAAACCGCCGACCCCGAGCGCAACCTGCCCAAGGCGATCAACTC
GATCCCGGTGCGCATCATCATCTTCTACGTGCTGGCGCTGATCGCGATCATGGCCGTCAC
CCCGTGGCGCCAGGTGGTGCCGGACAAGAGCCCGTTCGTGCAGCTGTTCGTGCTCGCCGG
CATCCCTGCCGCCGCCAGCCTGATCAATTTCGTGGTGCTGACCTCGGCCACGTCCTCGGC
CAACAGCGGCATCTTCTCCACCAGCCGCATGCTGTACGGCCTGGCCGAAGAGGGCCACGC
CCCGCGCGGGTTGTCGAAGTTGTCACGCGCCGCCGTGCCCGCCCGCGGCCTGCTGTTCTC
GTGCCTGTGCCTGCTCGGTGGCACGCTGCTGATCTACCTGATCCCGAACCTGGTGACCGC
CTTCACCCTGGTGACGACGCTGGCGACGGTGCTGTTCATCTTCGTCTGGTCGCTGATCCT
GGTGGCCTACATGGCCTATCGCCGCCGCTATCCGGAGCGCCATGCCGCATCGATCTTCAA
GATGCCCGGCGGTGTTGCCATGTGCTGGGCCTGCCTGGTGTTCTTCGCCGCCGTGCTGGT
GCTGCTGAGCCTGCAGGCCGACACCCGCCAGGCGTTGATCGCCAGCCCGGTGTGGTTCGT
GCTGCTGGGCGTGGGGTATTGGGTGCGTCGGAGGACCGCGAAATGACCGGGGATGCGGGG
GGCGGCAAGGCCGAAATCGGGAACGTCGGTAGAGTCGACTGTTAGTCGACTGCTCTCCCG
TGAGTCACCGGAAAACCCCGCGCTGCGCGCGATAGTCGACTGACAGTCGACTCTACCGCC
GCGGGCGCCGGCGCGGGTGCAGGGCGCAGCCCTGCCGGCCCCCATTCACCCAACATTAGC
GGGCGCGGCCGGATGATCCGGCCGCCATGTCCCGTCACCCTCTCCTGCTTGCGCTGTTGC
TGCTGCCCAGCCTGTGGCCCGGGCTGGCCGCCGCGCGCACCGTCTACCGCTGCGTGCAGG
GCAACACCGTCAGCCTGGCCACCGCGCCGGAACCCGGTTCACGCTGCACCGCGAAGGAAA
TCGACGACAACGCCATCCAGACCCCGAACCTGTGGGGCAACATGGGCGTGTTCAGCGGCG
TGCTGTACGAGCGCGAGCAGGATGGCGCGCTGGTCTACTCCACCCGCAACCTGCCCGGCT
CGCGGGTGTTCCTGAAGTTCACAGTGGCCACGCCGCCGGGCGAACCTGCCCACGAAGGCC
TGGGCAAGGTCGGCAAGCCGCAGTTGGCGCAGCACTCCAAGCAGTTCAAGGCCGCGGCCA
AGGCCACGGGTGTCGATGACGCATGGCTGCGCGCGATTGCCCATGCCGAAAGCAACTTCG
ATGCGCTGGCGGTCTCGACCAAGGGCGCACAGGGCGTGATGCAGTTGATGCCGGAGACCG
CACAGGAATATGGCGTGCGCGATCCGTTTTCGCCGCAGCAGTCGATCGAGGGCGGCGCGC
GCTACATGCGCGCGCTGCTGCGCCGCTACAACGGCGATCGCCCGTTGGCGGCGGCCGCCT
ACAACGCGGGCATCGGTGCAGTCACCCGCTACAAGGGCGTGCCGCCCTACGCCGAAACCC
TGGCCTATGTGGACAAGGTGATGGCCCTGTATGCACGCTACCGCGAAGCGATGGGCATCC
GTACCGAGGTGCCAGCCCGCTAGGCGGAAGGTGTAGTGCCGAGCCCACGCTCGGCGCCAC
AGAAAATCGGCTCAGCGCGAAGTGGAAGCGCTGACCAGGTCGTAGCGCTCAATGCGGCCG
ACGCGTGCCACCTCGGCCTGCACGTCGGCGCGCTGCTTCAGCGCACGCCAGGCCGCATCG
ATCTTCACGTCACCGGGCAGCGAGGGGTAGGTGCGCATGTCCTGCAGGGAGGCCAGCGTC
TCGCCACGGTCGGTGGGGGAGCGCAGCTGTTCGATCAGCACTGCGGCTGCGCCGTCCAGG
TTGCCTTCGTCCAGCAGCATCTCGCGATGGAACAGGCGTGCGTCGTCGCGCTGGGCAAGG
ATCACCGAGCGGGCGGCTTCCACTGCCTGGGCATCGCCGCGTTCGCGGGCGGCAGCGAAC
TGCAGCAGTGCCTGGGCCGCCTTGCCGTAACCGGCCAGGCCTGGCATGTCATTCACTGCG
GCAGCAGCGTCCTGCATGCGGCCCAGCGAACTGAGCACGAAGCCGACGTTGAACTGGTGC
TCGGCACCATCCGGGCCCAGCGCACCGATGCGTGCGGCCAGCCTGGCTGTGGCCAGCGCA
TCGTCGGTACGGCCCAACCGGCGCAGCGCCGTAAGCCGGCTGTTGAGCAGCCATGCCACC
CATTCGGCTTCCGCCGCCGAGGGCGACTCACCTTCGGCCGCCGCACCGGCCATGCCATCG
GTCAGTGCCAGCACTTCCTCGTTGCGGTCCAGCATCAGCAGCGTACTGCTGAACTCGGCC
ATGCGTGCGTCCAGCGCCCGGTCGAGCAGGCCGGAGACCCGCAGTTCGTCGAGGTGTTTC
TGTGCAGCCTGCACCGGATCGAAGCGGGCATCGGCGCGGTCGACATAGCGATCAAACCGC
TTGTCACTGCGCAGGCGGATGATCTCGGCGGGGCCGGTGATGCGCGCCAGCGTGGCGGGA
ATCCTGTCGCCACGGCCGTTGTCGGCCTGCAGCGTGGCCAGCGCCAGCCACAGCCCGGTG
GGTTCCAGGCCGCCGCTCTTCCAGCCGTTGTCGAACAGCGCCTGCAGCAGTTCCATGCGC
TGCTGGGGCTGGTCCCGCAGGCGGAACTGCAGGTAGTTGATCGCGTGGTGGTCCACCGGC
AACGGCGCGTCGGCATGCTTCAGCGCCTGCACCAGGTGCTTCGTGGCAGGTGCCGGTTGG
TTCTCGGACAGTTCCACCGAGACCAGGGTCAGCAGGATCTGCGCGTCGTCCGGCAATGCT
TCCTGTGCGCGCTGCAGGTAGCGGCGGGCCTGGTCCGGCTTCTTCTGCACCATTGCGGTC
CAGCCGGCTACCTGCGCGGCGCGGCCGCGGTGTTCGGCATCGAAGTCATCCAGCATCGGA
TCTTCCATCAACCGTTCCATCGCGATCAGCGCGCCCAGCGTGTTGCCACTGCGCGACTGC
TGGATGGCTTCATCCCATCGCGTAGCATAGGCCTGGTGCATCGCATCGGCGGTGACGGAC
GGCTTCTGCGGTACCACCGTGATCGAAGCAGTGGCGGATGTGCTGGCCAATGCGGCAATC
AGCAGGGCGGCGACGGGGAGGATGCGGGGCATGGAGGATTTCCATCCGTGGGAACCGCAT
TGAACCCGCTGCAGCCAGCGAGAACAAGCGCGATGGATGGAACTCTGGCGTTTGACCGCA
CGATTGGCCATGGCGGATCGTGCGTTCAGCGACTATTGTCGGTGCCTCTTCAGACAGCAG
GCAGGCAGCGCAGCACGATGGCACGGTGGCAATGGATGGCGGCAGGCGTAGCATTGGCGA
CGGTAGTGGCGTTGGCCGCAACCTGGTGGGAGACACCGCTGCATACGCTGGCTGAACCGG
CGGGTCCGGTTCCAACGCCGCTGGCGTGGACCGCGCAGATCGAACCGCTGGCCGGCGATG
GCCACCCGGGTGACCGCGATGGCGCGTCCGCGCAGGCACGTTTCGCCGATCCGTACGCGT
TGCTGCGCAGTGCCGATGGCAGCGTCTATTTCACCGATGCCGGTGACAACAACCGGATCC
GTCGCCGCCTTCCCGATGGTCGCGTTGAAACGGTGGCCGGGCAGGGCGAGGGGCGCGTTG
ATGGCCCGGCACTGCAGGCCAGTTTCAATACGCCTTCGGGCATTGCCGCCGACGCGCAGG
GCAACCTGTATGTGGCCGACACCGGCAACCATGCCATCCGCCGTATCGGCATCGATGGCC
AGGTGACCACGCTGGCCGGTGGCGAACAGGGCCACGCCGATGGCCCTGCCATGCAGGCAC
GCTTTGATGCGCCGATGGGCATCGCAGTGGATGCGCAGGGCCAGGTCTACGTGGCCGATA
CCTTCAATGACCGCATCCGGGTGATCGGTACCGATGGCAACGTGCGCACCCTGGCCGGCG
GCGATCGGCCGGGCCTGGCCGATGGCACCGGTGCCGCTGCGCGCTTCGATACGCCGGTGG
CGCTGGCCTTCGACGCGCAGGGCGCGCTGCTGGTGGCCGACCTGTTCAACAACGCGGTGC
GCCGCGTAGGCGCCGACGGCACGGTGAGCACCGTGGTCGCCGCCGGTGGCGTGATCAATG
GGCCGCTGTCGCTGGCCACCACCCACGACGGTGTGCTGTACGTGGGCGATCTTGATGGCC
GCATCGTGCAGGTGACGCCGCAGGGCCACCAGATCGCGCTGGTTGGCAATGGTCGCCTGC
CGCGCCTGGCCCGCCCGAGCGGGCTGGCGATGGATGCCGATGGCAGCGTGCTGGTGGCCG
ACGCCGCCAGCTACCGTCTGCATCGCCTGCGCCCGCTGCCGGTGGGCGAACTACCGGCAC
CGGCACTGGTCGGCCCGGCTGCCGATGCGGCGTTGCCTGAGACGGGCGGTCGCTGGCCGC
TGGCACCGCAGGGCGGTTGGCATGAAGTGGTCGGTACGTTGGGTGAGGTACGCGGCAACT
TCACCGGCGAGAGCCGCCACCACCTGCATGGCGGTTTCGACGTGCGCGGTGATGTGGGCC
AGACCGTGCTGGCGATTGCCGAGGGCAAGATCAGCAGCCCGGTGGCCGCCTGGAACCTGG
GTGAGCAGGCCGAGGGCCTGGCGGTGGACCGCCTCAAGTACATCCACATGCGGGTCGGCC
GCACCCCGCGCGATGAGCCCTACGATGCGCGCTGGCAGGCGTTGTATGACGAGCAGGGCA
AGCTGGAGCGGATGCGCGTGCGCCGCGGCATGCGCATCCACGTCGGCGACCGCCTGGGCA
GCATCAACAACCAGGCGCACGTGCACCTGGCCGTGGGTACCGGTGGTTTCGAGACCAATG
CCGTGGCGCTGGGCTTCCACAACTACGCCGACCACTTCGCACCGCGCATCACCGATGTGG
CGCTGCTGGACGACAACGACCAGCCGATGGCCGCCGGCAGTGATGGCGTGGTGATGGTGG
CGCGCCAGGGCCGCGGCGTGCAGATCGTGATCGAGGCCTGGGACCAGGTCGACAACAACC
TGCCGCGTCGTCGCCTGGGCATGTACCAGGTGGGCTACCAGATCCTCGATGCCGGCGGAC
AGCCCCTGCAGGGTTACGAGCAGCCGCGCTGGAACATCGTGTTCAACCGCATGCCGCCGC
AGAAGGAAGCGGTGCGCGTGGCCTACGCACCGGACAGCGGTATCACCGTGCATGGCAGTG
CGGTGACCCGGTTCCGTTACCTGGCCACCAACACCGTGCGTGATGGCCTGATGGAAACCG
GGCGCTGGCAGCCGGCGGCGCTGCCACCGGGCGAGTACATCGTGCGCTCCAGCGTGCGCG
ACTACAGCGGCAACGAAGGCGTGGGCCCGCGCGAGATCAGGGTACGGCTGCTGCCATAGC
CGCAGCCGGGGCGCCGCAGCGCTCGCGCTCGGCGTCCATGTCTTCCAGCGGCCGCACCTC
GATGCTGCCGAAGCGCGCCCATGGGAAGTCGCGGGCGATGCGCATGGCTTCGTCGCGGTC
GCGGGCGACGATCAGGTTGAAGCCGGCCAGCAGTTCGCGGGTTTCGGCGAACGGGCCATC
CAGTACACGGCTGTGGCCATCGCGCACGCGCAGGGTCTGCGCGGTGTCGACCGGTTGCAG
CTTCTGCGCGGCCAGCAGCGTGCCCTCGGCCTGCAGCTTGTCGGCGTGGGCCAGGCAGTC
GCGCATCAGCGCGTTGAATTCTTCGGTGGGCAGGGCCTGCAGCAGGGCAGGCTCGATGTA
GATCAGAAGCAGGTACTGCTGCATGGCACGGTCCTGGCGGGGGGCGGAGTGTCCATGATC
GCGCAGGTTTGCGCGTGAGCATGTTGCAGCGCGGGAGGCGGCGCCTTCGGCGGGGATCGG
CGAACGGCGGAGCCCCTCCGTGGTGGCGCTACAGCGTGATTCTTGGGCTTGGCCGGGTGG
GTAGGCGGGTCGGGGGACGCCGTAAACCCGTCCATGGGGGCTTGGCCGCGGCATCCATGC
CGCGGACACCCCCGCCCCGCCTACCCACCCGGCCTTGGACAGATCTCTGCAGCTGATCCA
CCACGGAAAATCACAAACAAGAGCAAAAGCGGGTCGCTTCGCTCGCAAAGCCGAGGCCGC
CAGCCAATCGCTGTTGCTGGTGCCTTTGCTCTGCCTTTTCTCTTGATTTTCCCGTGGTGG
GGCAGCCGCAGAGATATGTCTGGGGCCGGGCGGGTGGGATTGGCAGGGTATCTGCGGCAT
GGATGCCGCGGCTAAGCCCCCATGGACGGGTTCACGGCGTCCCCGCCAATTCCCCGCGGC
CCCGCCCCCCCCCCCCCCACCCCACAAAGGACCACCCAACCACCACCCCCCCCCCCGGGC
GGCGCC
>contig00032 len=49041 cov=32.2 corr=1 origname=NODE_32_length_49041_cov_32.213019_pilon sw=shovill-spades/1.0.4 date=20220914
GGGGGGGGGCCCCCGCGGGGCGGGCGGCGCGCCGCGCGCCGCCCCCCCGGGGTCGGGGGC
TGGGGGGGGGGGCCCCCCCCGCCCCCCCCCACTACCGGATAAAGAAAAACGCCGCCCTGG
GGCGGCGTTTTCCGTTCTGCCTGTCTGCTTACTTACCGCCCAACCGCTCCCACAGGAAGC
TGTAGGCCAGCGCCGACATGTGTGCGGCCTGCGCGTTGTTGGCTGCACCGCCGTGGCCAC
CTTCGATGTTCTCGTAGTAGGTCACATCCTTGCCGGCGTCGATCATCTTCGCCGCCATCT
TGCGGGCGTGGCCCGGGTGCACGCGGTCATCGCGGGTGGAGGTGGTGAACAGCACCGGCG
GGTACTTCTTCTTCGCGTCGAACAGGTGGTACGGCGAGAAGGTCTTGATGAACGCCCAGT
CGCTGGTATCCGGGTTGCCGTACTCGGCCATCCACGAGGCACCGGCCAGCAGGTGGCTGT
AGCGCTTCATGTCCAGCAGCGGCACCTGCACCACCACCGCACCGAACAGTTCCGGGTACT
GGGTCAGCATGTTGCCGGTCAGCAGGCCACCGTTGCTGCCGCCCTGCACGCCCAGGTGCC
TGGCGCTGGTGATCTTGCGCTTGACCAGATCGCGTGCCACTGCGGCCATGTCTTCATAGG
CCTTGTGGCGGTTCTGCTTCAGCGCCGCCTGGTGCCAGCGTGGGCCGTATTCGCCGCCGC
CGCGGATGTTGGCAACCACGTACACGCCGCCCTTCTCCAGCCAGGCGCGGCCCATGCCAC
CGGAGTAGCCCGGGGTCAGCGAGATCTCGAAACCACCGTAACCGTACAGCAGGGTCGGGT
TGGAACCGTCCAGCTTCATCGCCTTGTCGTGCACCACGAAGTACGGCACGCGGGTGCCGT
CCTTGCTGGTGGCGAAGTGCTGCTCGATCACCTTGCCCTTGGCATCGAAGAAGGCCGGCA
TGGTCTTCAGCGTTTCCGGGGCCTGCCCGATCTCGGCCAGCGCCAGGGTGGTCGGGGTCA
GGTAGTCGGTGGCGGTCAGCCACACCGCGTCGCTGTCGTTGCTGTCGACCGCAGCCACGC
CCAGCGTGCCGAAGGCCGGCGCGCCGACGAAGCGGCTGGTCTGCCAGCCATTGGCGCCCG
GGGTCAGCACCGACAGGCGGTTCTTGACGTCATCCAGCACGTTCAGCACCAGGTGGCTCT
TGGTCCAGGTGGCGCTGGCCAGCGAGGTGGTCGCGGTCGGGGTGAACAGCACGTCGAACT
CACGCTTGCCGGCCAGGAAGTCATCCAGCCTGGTCGCCAGCAGCGAACCGGACGCATAGG
TCTTGCCACCCACGGTCCACGGATCACGCAGCTCCAGGGTCAGCCACTGCTTGTGCAGGC
CCTTCTCGGCCGAGTTCGGCGCATCGATCTTGGTCAGCGTGCCATCGTCGCCACGCAGGT
AGATCTCGTTGTTGTAGAACGCCAGCGTGCGGCTGACCAGGTTACGCTCGAAGCCCGGGG
TGTCATCGTGCATCGCCGCGATGTACATGTCTTCCGGCTTGCCTTCATACACCACGCTGG
CGGAGGCCATCGGCGTACCACGCTTCCACAGCTTGGCCACGCGCGGGTAGCCGGAGGTGG
TCATCGAGCCGGCACCGAAGTCGGTGTAGACGAATACGGTGTCGCGATCGATCCAGTTCA
GGCCGCCCTTCGACTCCGGACGGAAGAAGCCGTCCTTGATCCAGGTCTTGTTGGCCAGGT
CGAACTCGCGGGTCACGTCGGCGTCGGCACCACCGCGCGACAGCGCGATCAGGCAGCGGC
TGTAATCCGGGCGCAGGCAGTCGGCGCCGTGCCAGACCCAGTTCTCGCCCTCGGCCTTGT
TCAGGGCATCGAGGTCAAGCACGGTCTCCCACTGCGGCGAGGCCTTGCGGTACTCGGCCA
GCGTGGTGCGGCGCCACAGGCCACGCTCGTGCTGCTGGTCCTTCCAGAAGTTGTAATAGT
AGTCGCCGATCTTCTGCACGGCGGGAATCTTGGCATCGGAGTCGAGCACCTCGCGGATGC
TGGTCTCCATCTGCTTGAAGGCCGGGGTCTGCGCCAGGCGCGCCTCGGACTTGGCGTTCT
GTTCCTTGACCCAGGACAGCGGCTTGTCGCCGGTGACGTCCTCCAGCCAGGCGTAGCGAT
CGGTGTCTTCAGCAGCCACGGCGGTCCCCACCGAGGCAGCGGTCATCATGCCAGCCAGCA
GGCAGGCGGAAGCGAGTCGAGACATTGCAGCTCCAGGCAGTCATAAGCCGTGGAACGCTA
GCATGGATCGCTGCAGCCGCCCCCGTGTCGAAGGTCAGGCCGTGGCCGTAGCGCGGCGGC
GACGGCGGGGCGTCCCGGCGGTGCGACGATGTGCCTGTCCACCGGTGCGACGGGCCAGCC
GCAGCCACGACAGGCGCGGCACAGGGAAGCGCAGCAGCGCCCACCAGGCCACCAGCGGCA
TGCCCACCAGCCACATCGGCAGCCAGCCCAGCCAGGCGTTGCTGCCGCGCGCGGCTGGCC
AGACCAGTACCAGCGCCAGGCCGGCCAGGGCCACCTGCTGCACGCTGCGCAGCAGGCGCG
GATCGGCGCGTTCAATGATGACGCGTTCAGTTGCAGGGCGGCGGACGGAACGTGCGTTCA
TGGGGCTTCTCCGGTGGACAATGCAACACAGCTTGGGCAAGGCCCTTCTCACAGGTTGCG
ACACCATTGACGGATCGCGCACGCTCAGTCGACCATGCTCAGGCAAAGCCCTTCTGAGCC
CGCTCCCGCATGACTTCGATCCGCCCGCTCTGCGCCATGCTGTTGGCCCTGTCCCTGGCG
GGCCCCGCCGTGGCCGCCAGTGAGCCGCCATCGCCCCGCGCCAGCACCCCGCGCGCGACC
GACCCGGATGCGCCGATCGACCTGAAGCGCTTCATGGGCACCTGGTACGTGATCGGCCGC
GTGCCGAACTTCATCGAACGTGGCCATGTGGCCAGCGTCAACGACTACGAACTGCGCGAC
GAGCACAAGGTCGGCATCACCTACCGCTACCGTGATGGCTTCGGCGAACCGCTGCAGGAA
GTGCGTGCCCGCGCCAGCGTCGACCCGGACAGCGGCAACCACGGCTGGCGCACCTGGTTC
TACCGCGTCGTGCCTACCCATTCGCGGGTGCTGGAAGTGGCACCGGATTACTCGTGGGCA
CTGATCGGTTACCCGGGCCGCGAGATGGCCTGGATCTTCTCGCGTACGCCGGACATGGAC
AAAGCCCTGTACAAGGAGCTGGCCGAACGCCTGCGTGACGAGTACGGGGTGAACACCGAC
AAGCTCAAGCGCGTGCCGCAGCACCCGGAGCAGGTCGGGAAGCTGGGTTACGAAGTACCG
AACGTGCGTTGACCGCACGTGGGATTGCCGGCCAGCGGCCGGCACTACCCGAACGAGATG
CCGGGCGCCGCCCGGCATTCTGTTATCTGCGGCTGTAATGCGCGACCAGGCGGTCGCCAA
GCATCTGCAGCAGCTGCACCAGGATCAGCAGCAGGACCACGGTGACCAGCGCCACGTCGG
TGTGCGAGCGCTGGTAGCCGTCGCGGAAGGCCAGGTCGCCAAGGCCACCGGAACCGATCG
CACCGCCCATCGCGGTGAAGCCGATCAGCGCGACGGTGGTGACCGTTGCGCCAGCGATCA
GGCCCGGGCGCGCTTCCGGCAGCAGCACGCGGGTGACCAGCTGCCAGGTGGTGGCTCCCA
TCGCCTGGGTCGCTTCGATCACGCCACGGTCCACTTCGCGCAGTGCGGTCTCGACCAGGC
GCGCGTAGAACGGCGCGGCACCGATGACCAGCGGCACGATCGCACCGCGTACACCCAGCG
ACGTCCCCATCAGGAACAGGGTGACCGGGATCAGCACGATCATCAGGATGATGAAGGGCA
CTGAACGCAGCAGGTTCACCACCAGCGCCAGCACGCCGTACGCAAATGGCCGGCGCTTCA
TCTGCGGTGCGCCGAACAGGTACAGCAGCACGCCCAGCGGCAGGCCGATGGCCAGGGTCA
GCGGCAGCGAACCGAGCAGCATCAGCAGGGTGTCGATGGTGGCCTGGCCGATGTCGGCCC
ACTTGCCCGCGTCCAGGTGGCGGAAGAATCCGCCGGCAGTAGCGATGATCATCGACGCAG
CTCCTCAACATGCACGCCGGCGGCCACGAATGCGGCCTGCGCGGCGGACTGGTCGCCGCC
CACCAGGGCGACCACCAGCTGGCCATACGGGGTGTCCTTGATCCGGTCGATGCGGCCGGA
CAGGATGTTGTAGTCGACCCCGGTCTCGCGCGCGACGCGGCCGAGCAGGGGTTCGTAGGT
GTCGCCACCGAGGAAGGTCAGGCGCACGATGCGGCCAACGACGGCATCGAAATCGCGGTG
CAGCGTGCCCTCGTCCACATGCTCCGATTCGCTGACGAAACGGCGCGTGGTCGGGTGTTG
CGGGTGCAGGAACACCCGGGTGACCGGACCGGTTTCGACCATCTGGCCGGCATCGAGCAC
CGCAACGCGGTCGCAGACACGGCGGATCACGTCCATCTCGTGGGTGATCAGCACGATGGT
CAGGCCCAGCTCGCGATTGATCTTCGACAGCAGCGACAGCACCGAAGCGGTGGTCTGCGG
GTCGAGCGCACTGGTGGCCTCGTCGCACAGCAGGATCTGCGGACGGGTCGCCAGCGCGCG
GGCGATGCCGACGCGCTGTTTCTGGCCACCGGACAGCTGCGCCGGATACTTCTGCGCATG
CGCTTCGAGGCCCACGGTCTGCAGCAGCTCGGCCACGCGCGCGTCGATCTCCGTCTTCGG
CGTGCCGGCCAGTTCCAGCGGAAAGGCGACATTGCCGGCCACCGTGCGCGAGGACAGCAG
GTTGAAGTGCTGGAAGATCATGCCGATGCGCCGGCGCAGCGCGCGCAGGCCGTCCGCGTC
CAGCGCGGTGACATCCTCACCGCCGATCAGCAGCCGGCCACCACTGGGTTCTTCCAGGCG
GTTGATCATGCGGATCAGGGTCGACTTGCCGGCGCCGGAATGGCCGATGATGCCGAACAC
CTCACCGGCCTCGATGGTCAGGTCCAACGGTTGCAGCGCGCTGACTTCGCGGCCGGCAAC
GGCATAGGATTTGTGCAGGCGCTGGAACTCGATCACGGGCGTGGCTCACCGGCTGGGTGA
CGGAAGGGGGCGTGCAGCCTACCAGCGCAGGCGGTCGCGCGCCCGCGCCATGGCCCAGAA
TGTTATTCCTTTTGGTTCTAAGAAACTGTCCCCGGTAGTGCCGGCCGCTGGCCGGCACCT
GCAGCGGTCCCTCCGGCGCAAGGGGTTGCCGGCCAGCGGCCGGCACTACCCCCGGGCTCA
GGGATGATCCAGCGGCTTCGGCGGTTCCTGCCGGTTTACCCGCTCGCGATGCAGCAGGTA
CAGCCCCGAGGCGACGATGATCGCCGCGCCCACCCACGTATAGCCGTCCGGCAGCTGGCC
CCAGAAGGCCAGATCCCAGCCGATCACCCAGACCAGGCCGCTGTACTCCAGCGGCGCGAT
CATCGAGGCCTCGCCCAGCTGGAAGGCCTTGGTCAGGGCAATCTGGCCCAGCGCCCCGGC
CAGGCCCATGTCGGCAATCAAAGGCGCGTGTGCCAGCTGCAGCGGTACCCAGCCGGGAAT
GGCGAGCAGGCCGGCGCCGATGGCCATGATCACCAGGAACCACACCACCATCGACTGCGA
GGTATCGGTGCGGGTCAGCAGGCTGACCGTGATCGCCGCCACGGCATAGGCCGTTGCCGC
CGCCAGCACCATCAGGCCGGGCACCGAGATGAAGCCATCCACGCCCGGCCGCAGCACCAC
CAGCACGCCCACCAGGCCAATGCCGATGGCGACCCAGCGCCGCGGCCCGACCCGCTCGCC
CAGCAACGGCACCGACAGCGCGGCGATCAGCAGCGGGGCAACGAAGTAGATGGTGTAGGC
GGTGGACAGCGGCAGGTCGCGCAGGGCGAACACGAAGCAGCCGATCATCGCCATGCCCAA
CGCGCCACGCAGCAGGTGCAGGCCCCAGCGCCGCGGCACCAGCGAACGTGGGCCGGCACT
GACCAGCACCCACACCAGCACGAACGGCAACGAGGCCGCACCACGCAGGAAAGTCACTTC
CAGGGTGGGATAGCTGGCCGACAGCTGCTTCATGCCAGCGTCCATCAGCGAGAAACAGGC
GACCGCAGCGACCATCCAGGCCACCGCACGCGAAGGGGAGCGTTGCACGTTCATGGCCCA
TTATCGCCGACCGCACCGGATTGTAGGGCGGCCGCCGAGCATGGGCTGGGCTCCACAGAA
AGCGGGCACGCGGGCCGGCACGATAGAATGATCGCCACTGAAACCTGCGGAGCACCGCCC
ATGCCTTCCTTCGACGTCGTGTCCGAAGTCGACACCCACGAGCTGACCAACGCCATCGAC
CAGGCCAACCGCGAACTGGCCACCCGCTTCGACTTCAAGGGCGTGGACGCAAAGTTCGAG
CGCGACGGCGATGTCATCAATCAGTTCGCGCCGACCGAATTCCAGCTCAAGCAGATGAAC
GACATACTGCGTGCTCGCCTGGCCGCGCGCGGCATCGACGTGCTCAGCCTGGAGTTCGGC
GACATCGAGACCAACCTGGCCCAGGCCCGGCAGAAGATCACCGTCAAGCAGGGCATCGAG
CAGAAGATCGCCAAGAAGATCGCGGCGGCCCTGAAGGACGCCAAGCTGAAGGTGGAAAGC
CAGATCAACGGCGACAAGCTGCGCGTGCAGGGCAAGAAGCGCGATGACCTGCAGGACGCC
ATCGCCGTGCTCAAGGCCGGCAAGTTCGAGCTGCCGCTGCAGTTCAACAATTTCCGCGAC
TGAGCCACCTGCCGGGAATCCCCCGGCGCTGCCAGCCGCAGGTACGACGGCGCGTTGCCA
GCGACGCGCCTACAATGTCGGCCCCGCCAGCCGACGTGCCCGCCATGACCGATTCCGACC
TGTCCACCGATGACCCGATCGCCGCCACCCGCCTGTGGCTGGAGCGCATCGTCATCGGCC
TGAACCTGTGCCCGTTCGCCAAGGCGGTATACGTGAAGGACCAGGTCCGCATCGTGCTCA
GCGATGCGACCACGACAGAAGCGCTGGTTGAACAGCTGGCCGAGGAGCTGGTGCTGCTGC
GCGACACGCCGGCCGAGCAGATCGATACGACGCTGATCGTGCATCCGCAGGTGCTGACCG
ATTTCCTCGACTACAACGACTTCCTCGACAACGCCGATGCGGCGATCGAGGCACTGGACC
TGCAGGGGATCCTGCAGGTGGCCAGCTTCCATCCGGATTACCAGTTCGAGGGCGTGGCCG
CCGACGACGCCAGCAACTACACCAACCGCGCGCCCTTCCCCACCCTGCACCTGCTGCGCG
AAGACAGCGTGGCGCGCGCGGTGGATGTGTATCCGGACCCGGACGTGATCGTCGAGCGCA
ACATCCAGACCCTGGACCGCATCGGCGTGGACGGCTGGCATCGTCGCCTGCGCGGCGAAG
ACCTGACGTGAGCACGGTGCCGCCGATTGCCGCATGGCCGGCCGCGCCACTGTCGGGCAA
GGTGGTGCTGGTCACCGGCGGCGCCAACGGCATCGGTCGCGGTATTGCCCAGGCCGTGCT
CGGTGCCGGCGGACGCGTGCTCATCGGCGACCTGGACAGGGAGGCCGGCCAGGCCTGCCT
GGACGAATGGCAGCGCGGCGAGGATGCCGCGTTCCAGCGTTTGGACATCACCGACGAAGC
CAGCGTGCGCGACTTCATCGCCGAGGCGCTGCAGCGTTTCGGACACATCGACGGGCTGGT
CAACAATGCCGGCATCGCCGGGCCGCACGGCACGCGGCTGCAGGACATGGACTGGCACGA
ATGGCAACGCCGGCTGTCGTCGCTGCATGGCGCCTTCCTGTGCAGCAAGCACGCGCTGCC
GGCGCTGACGGACAGTGCTGCGGGCGCGATCATCAACATCGCCTCCACCCGCGCCTGGCA
ATCCGAAGCGCACAGCGAGGCCTATGCGGCGGCCAAGGGTGGCCTGGTGGCCTTCACCCA
TGCGCTGGCGATCAGCGCCGGCCCGGCGGTGCGGGTGAACAGCATCAGCCCCGGCTGGGT
CGGTACCACTGCGTGGCAGGCACCCTCACGGCGCCATGAACCAGAGTACTCGGCCATCGA
CCACGCACAGCATCCGGTCGGCCGGGTCGGCCGCCCTGAAGATATCGGTGCACTGGCGGT
GTACCTGCTGTCGTCGCTGTCCGGTTTCAGCACTGGCCAGGACTTCATCGTCGACGGCGG
CATGACCCGGAAGATGATCTACGCCGAATGACCGGTCTTCGGTGGTGCCGGCCGCTGGCC
GGCATTCCGGTAGATCCACGCCATGCGTGGATGGCGGTGAAGTGCCAACCAGGGTTGGCA
CCCACCACAACGGTTTACGCCATGCCCGAGTGGCGCAGCAGCGCGTCGATCTGCGGTGCG
CGCCCACGGAAGGCCTTGAAGTTTTCCGCCGCCGGACGGCTGCCACCGCGCGACAGGATC
TCATCGCGGAAGCGTGCACCGGTCTCGGCCAGTGCCTGCGGCGCTTCCTCGAACGCCGCA
TAGGCATCGGCACTGAGCACTTCAGCCCACTTGTAGCTGTAGTAGCCGGCGGCGTAACCG
CCCGCGAAGATGTGGCTGAACTGGTGCGGGAAGCGATTCCAGACCGGCGGGTGATTCACC
GCCACTTCCGCGCGCACGCGATCGAGCAGCGCCAGCACGCTGTCCTGCGCCGGTTCGAAC
TGGCTGTGCAACAGCATGTCGAACAGGCCGAACTCCAGCTGGCGCACGGTGGCCATGCCG
CTGTGGAAGTTGCGCGCCGCCAGCATCCGTTCGTACAGCGCGCGCGGCAGCGGCTCACCA
CTGTCCACGTGCGCGGTCATCGCCTGCAGGTGGTCCCATTCCCAGCAGAAGTTCTCCATG
AACTGGCTGGGCAGCTCCACTGCATCCCATTCCACGCCGTTGATGCCGGCCACGCCCAGT
TCGCCGATGCGGGTCAGCAGCTGGTGCAGGCCGTGGCCCATCTCATGGAACAGCGTGGTC
ACTTCGTTATGGCTGAAGGTGGCCGGCTTGCCATTGGCACCGCGGCCGAAGTTGCACACC
AGGTAGACCAGCGGTGTCTGCACGCTGCCGTCTGCGCGCACGCGACGGTTGCGGCAATCA
TCCATCCACGCGCCACCGCGCTTGCCTTCGCGCGCGTACAGGTCCAGGTAGAACTGGCCA
ACCAGCGCGCCCTGCGCATCGACCAGACGGAAGAAGCGCACGTCGTCATGCCACACCGGT
GCGCTGTCCTCCTGCACGCGCAGGCCGTACAGCTGCTCGATCACCGAGAACAGGCCGCCA
AGCACCTTCGGTTCGGTGAAATACTGCTTCACTTCCTGTTCGGAATAGCTGTAACGGGCC
TGCTTCAGGCGGTCGGCGGCGAACGCCAGGTCCCAGGCCTGCAGGCTGTCGATGCCCAGC
TGCTCGCGTGCGAACTGCTCCAGGTCGGCCCGGTCCCTGGCCGCGAACGGCTTGGCGCGC
GCGGCCAGGTCACGCAGGAAACCCAGCACTTCGGCCGGGTCCTGCGCCATCTTGGTCGCT
ACCGAATAATCGCCATACGAATCGAAGCCGAGCAGCGCGGCCAGTTCAGCGCGCAGGGCG
AGGATCCGATCGATGTTGCCGCTGTTGTCCAGGGACTCATCGCCGAATTCGGACGCACGC
TGTGCGCTGGCGCGGTACAGGATCTCGCGCAGGTCGCGGTCCTCACCCCAGGTCTGCACC
GGCAGGTAGCACGGCATCTGCAGGGTCAGTTTCCAGCCGGCCTTGCTGTCCTTCTGTGCT
GCGGCATGTGCGGCGGCCTTCACGTCTTCCGGCAGGCCCTTCAGCCGCGCTTCGTCCTCG
ATGATCATCGACCAGGCATCGGTAGCGTCGAGCACGTTCTGCGAGAACTTCGCCGACAGC
GCCGACAGTTCTTCCTTGATCGCCGCGAAGCGCTGCTGCGCCTCCGGCGCCAGCTCGGCA
CCACCGAGGCGGAAATCGCGCAGGGTGTTGTCCAGCACCTTGCGCTGGGCCGCGTCGAAG
CGCGCCGCCTCGGCACTGGCGGCCAGCGTCTGGTACTGCCGGTACAACGCCAGGTTCTGG
CCCAGCGCGCTGGCGAAGCGGGTCACCCGCGGCAGGTTGCTGTTGTAGGCCTCACGCAGT
TCCGGGGTGTTGACCACGCCCTGCAGGTGGCCGACCAGACCCCAGGCGCGCCACAGGCGC
TCGGTGGCGTCATCCAGCGGGGCAACGAAGGTCTGCCAGGTGACCGGCTGCACCTGCTCG
GCGGCGCTGACGGCGGCTTCGGCCTCGGCCAGCAGCACGTCCAGCGCCGGCGCCACGTGC
TCGGGGCGGATGGCCTCGAAGCGCGGCAGGCCGGAAAAATCGAGCAGGGGGTTGGCAACG
GTCACGGCAGATCTCCAGGGTACGGGCCCGGCAGGCGGGCAGCATGCAGGATATGGCGCT
GGCAGGCGGGGCTGACAAGGGGGCACGGCCCGGCATTCACGTCGGCCTTACGGTCGCGCA
CCGAAGCTCTGGCTGCGGGGGAGTCCGCAGCGGTACGCACCGAACGAGGCCCTACATGGA
AGGTCTGGCTGCAGTTGCATCCGCCTCACCGGCCCGGTCACTGGCATTGTCCGCCAGCCC
GGCCGAACTGACCTGGATCGCCGCATTGTGCGATGCCGGCGATGACGCCCCGCGCCATCT
GCAGCAGTTGCAGGCAGTGCTGCAGCAGGGCGGCACGTTCAACGATGCGCAGGAGTGGTA
CCCGTTCGAGGTGATCGAACGCGGCGCCAGCCAGCTGCGGCTGGGCCATGAGCGCGAGTT
CGTGATCTGCGTGCTGCTGTGGCTGCAGGCGCTGGCCCAGGGCCGAGCGAGCATCCTGGA
CCCGAGCCTGCATCTGGATGATCGCGCGGTGGACATCGAGGCCTTGCCCGATGCACTGCG
CGACGCGGTGCTGGACGCGTTCACTGCAGCGGGATATTGAGACGCCCCGGCGACCGGGTA
GAGTCGACTGTTAGTCGACTTTCGCGCGCAGCGCGGGATTTTCGCGACCTGAACCTGGAG
CAGTCGACTAACAGTCGACTCTACCCAGCCGACGCACAGCCGGCCGTGCGTTGCCGCGTT
ACAACGCTTCCAGGCTGCACCACGGCAATTCGGGCAGTCCCTGCCCGGCCACCGCCGCCG
CCAGTTGCGCATCGGCGCCGTCGACATCGATGCCCTGGCGCGCATACCACGACGGGTCGT
AGTAGCTCTGTGCGTAGCGCTCGCCGCTGTCGCACAGGATGCTGACGATGCTGCCCTGGT
GGCCCGCCTCGCGCATCCACTGCGCCGCCTGCAGCACACCGATGAAGTTGGTGCCGGTGG
AGCCACCGACACGGCGGCCCAGCTGGCGGCTGACATGGCGCATCGCGGCCAGGCTCAGCG
CATCGGGCACCTTCACCATCGCATCGACACTGGTCGGGATGAAGCTCGCCTCTACCCGCG
GCCGGCCGATGCCTTCCACGCGCGAGCCACCGCTGCAGGTCAGGCCGCGCCAGTCCTGCT
CACCGGCAACGGCGGTTTTGTAGCCATCGAAGAACACCGACACTTCCGGGTCCGCACAGA
GGATGCGGGTGTCATGCCGGCGATAGCTGACATAGCGGCCCAGCGTCGCTGCGGTACCGC
CGGTACCGGGGCTGCACACGATCCATTCCGGAACCGGGCTGGGCTCTTCGGCCATCTGCT
TGAAGATGGACTCGGCGATGTTGTTGTTGGCGCGCCAGTCGGTGGCGCGCTCGGCATAGG
TGAACTGGTCCATGAAGTGGCCGCCGGTTTCACGGGCCAGCTTTTCCGAATCACAGTTGA
GGTCGCAGGCACGTTCGACCAGGTGGCAACGGCCGCCGTGGAACTCGATCGCGGCGATCT
TTTCAGGCGAGGTGGAGGCCGGGATCACCGCAATGAACGGCAGGCCGAGCAGCCGCGCGA
AATAGGCTTCGGACACGGCGGTCGAGCCGCTGGAGGCCTCGATCACCGGACGCCCTTCAC
GCAACCAGCCATTGGCCAGCGCATACAGGAACAGCGAGCGCGCCAGCCGGTGCTTCAGGC
TGCCGGTGGGATGGCTCGACTCATCCTTCAGGTACAGGTCGATGCCCTCGAACCCTGGCA
ACGCCAGCGGGATCAGGTGGGTATCGGCGGAACGGTTGAAATCAGCTTCGATCTTGCGGA
TGGCGGCAGCCACCCATTCACGCTGCGACATGGCGGGCAATCGTTGTCAGGACGGAACGG
TGCGATCCGGTCATTGTACGTCGCAGTGCCGTCAGGTGCTGGCCGGTAGAATGGCGCCAT
CCGGCCGGCAACGGCCCTGTCTGAAGGACCTCCCCCATGACCATTCCCGCCCTGCGCGAT
GTTCCCGGCGTCGCCGCCCAGGCCCCGGCCGAAACCACCGGCTTCGTGTTCAACCACACC
ATGCTGCGCGTGAAGGACATTGCCGCTTCGCTGGACTTCTACACCCGTGTGCTCGGCTAC
CAGCTGATCGACAAGCGCGACTTCCCCGAGGCCCAGTTCAGCCTGTACTTCCTGGCCTAC
GTGCCCGCTGGCGTCACGGTGCCGGAAGATGACAACGCCCGCCGCCTGTGGATGGCCGGG
CTGCCGGGCGTGCTGGAACTGACCCACAACCACGGCACCGAAACCCAGGACGGCGCGGTC
TACCACGACGGCAACAGCGACCCGCGCGGCTTCGGCCACATCTGCGTGTCGGTGCCGGAC
ATCGAGGCTGCCTGCCAGCGCTTCGAGGATCTGGGCGTGACCTTCCAGAAGCGCCTGACC
GACGGCCGCATGAAGAACCTGGCTTTCATCAAGGACCCGGACGGCTACTGGGTCGAGATC
ATCGCCAACGTCTGACCCGAAAAGGGGACGGAGGGGATTAAGTCGTTTCTGGCATTATTG
GGCTGGAAGCGACTTAATCCCCTCCGTCCCCTTTTTCTGCGAGGTTGGTATGGAAACGAT
GGAACTGCACCGTGGCCGCCTGATCGACCACATCCAGCTGGTAGTGCGCGACCTGGCGGC
CAGCCGCCGCTTCTACCAGGCGGTGTTCGATACGATCGGCATCCCGATCGCCGGTGAAGG
CGATGACTACTTCTGGGCCGATGAGCTGTTCATTTCCAGCGCCAGCAGCACGGCCGCCAC
CGGCCAGCTGACCGGCCGCCACCATCTGGCCTTCCAGGCCCGCGACAGCGCCACCGTCGA
TGCCTTCCATACCGCCGCGATCGCCGCCGGCGGCACCGACAACGGCGCGCCCGGTGAACG
CCCTTACCACCCGGGCTACTACGGCGCGTTCGTGCTCGACCCGGATGGCAACAACATCGA
AGTGGTCTACCACGGCCCAGCCAGCTACAGCGCCGACTCGGTGAAGGTCACTTTCTGATT
TCACCGATGCCGTGAACGAAGAAGCCGGGCAATGCCCGGCTTCTCTGCTTCCAGCGCTGC
AGCCCTCAGTGGGCGGCCATGTAGATGTCCTGCAGCACGGCCTTTTCCAGCTCCAGCTCG
CCCAGCAGGTTCTTCACGATGTCGCCCAGGCTGAGGATGCCGACCAGACGAGTGCCTTCG
GTGACCATCAGATGACGGCGCCGCGAGTACGTCATCAACGACATGGCCTGCTTCAGGGTG
GCCTCCGGGGCGATGCCCTCCAGGCCGGTGGACGGCAGGCTGGAAATCACCCGGCGGCCG
GCCTGCGGGCCGTCGTCGGCCAGGGTACGCACGATGTCCTTCTCGGAAATGATGCCGACC
GGGGCATCGTCCTTCATCACCACCAGTGCAGCGATCCTGTTCGCGCTCATCTTGTGGGCG
GCGGCACCGATGGTGTCTTCGGCATCGATGGTGATGACAGCTTCTTTCTTGGATTGCAGG
AGTTCGCGGACGTTCATTCTTGTTTCCTGGTGCAGGTCACTGAAGTCAAAAAGTGTGCTC
TTCCGATACGCCCCCTCCCCGGGAACAGACCTTTCAGCGCACGTCTGGCGCACCCGGCTG
CCGCTTGGAATGGATCGGCAGACGACGTGCTGCAACGCGAACGAGGTGGGCTCAACCGCT
CAACCCGGACCTCGGTCAAATCGATTCTACGACTGCGACCATCGGTCACTACCGGCATCG
ATGGGACAGTTCGTCGTGGGAACCAACCGACGATCCAGAGAATGGCACCGCGGCTGAAAC
CGCCGCTGAATACACGCGATGCCACGCGTTAAAGATTGATTGCCTGCTGCCGACGGTGGA
CAGAACACCCTGTGACTGTCCCACTTGCCGCTGCCACCGGCACAAACGAAAGGGGGCCCA
CACGGCCCCCTTCGCTTGCAACCTCCAACCGAGCTGACGGGTGTTACTCCACCGTCACGC
TCTTGGCCAGGTTGCGCGGCTTGTCCACGTCGGTGCCGCGCGCCAGCGCGGTGTGGTAGG
CCAGCAACTGCACCGGAATGGTGTGCACGATCGGGCTGAGCACGCCGGCATGACGCGGCG
TACGGATCACGTGCACGCCTTCGGACTCGTTGAAGTTGCTGTCCTGGTCGGCGAACACGA
ACAGTTCACCGCCACGCGCGCGCACTTCCTGCATGTTCGACTTCACCTTCTCCAGCAGGC
TGTCGTTCGGCGCGATCACCACCACCGGCATGTCCTCGTCCACCAGCGCCAGCGGGCCAT
GCTTCAGCTCGCCTGCCGGGTAGGCCTCGGCGTGGATGTAGGAGATTTCCTTGAGCTTGA
GCGCGCCTTCCAGCGCGATCGGGTAATGCAGGCCACGGCCCAGGAACAGCGCGCTGCTCT
TGCGTGCGAAACGCTCGGCCCAGGCAGCGATCTGCGGCTCCATGTTCAATGCGTGCTGCA
CGCTGCCCGGCAGGAAGCGCAGCTGCTCGAGGTAGTCCGCTTCCTGCGCCGCGTCGATGC
GGCCGTGCAGCTTGCCCAGCACCACGGTCAGCTGGAACAGTGCCGCCAGCTGGGTGGTGA
AGGCCTTGGTCGAGGCCACGCCGATCTCGGCACCGGCACGGGTGTAGCACACCAGTTCGC
TGGCGCGCGGAATCGCACTTTCCGGCACGTTGCAGATCGACAGCGTGTGCTTGTGGCCCA
GCGACTTGGCGTACTTCAGCGCTTCTAACGTATCCAGCGTTTCGCCGGACTGGGAGATGG
TGACGATCAGATGCTTCGGGTTCGCGTAGGCCGCGCGATAGCGGTACTCGCTGGCGATCT
CCACGCTGCACGGAAGGCCGGCGATGGCTTCGATCCAGTAGCGCGCGGTCAGGCCGGCGT
AGTAGCTGGTGCCGCAGGCGATGATCTGCACGCCTTCAGTGCCCGACAGCACCGCTTCGG
CGTTCTTGCCGAACAGCCCGGCCGGGAAACCACCGGCATCGATCGCCGCCTCGATGGTGT
CGCCCAGCGCGCGCGGCTGCTCGTGGATTTCCTTCTGCATGAAGTGGCGGTACGGGCCCA
GCTCCAGCGATGCCAGCGACACATCGGACAGATGCACGTCGCGCTCGATCGGCCGGTCGT
GCTCGTCGAAGATGCGCACGCCATCGCGACGGATCTCGGCGGTATCGCCCTCTTCCAGGA
AAATGACCTTGCGGGTGGCCGAGATCACCGCCGAGACGTCGGAAGCAACGAAGTTCTCGC
CCTCGCCCAGGCCGATCAGCAGCGGGCAGCCCATCCGCGCGCAGACGAAGCGTTCCGGCT
CGGCGCGGCTGACCACGGCCAGTGCGTAGGCACCGGTCAGCTCCTTCACCGTATGCTGCA
GCGCCACCAGCAGGTCGTCACCACTCTTCAGGTGATGGTGGATCAGGTGTGCGATGACTT
CGGTGTCGGTCTGCGACTCGAAGGTGTAGCCCAGCGCACGGAGCTTCTCGCGCTGCTCTT
CGTGGTTCTCGATGATGCCGTTGTGCACCAGCGCCACGCCATGGCTGATGTGCGGATGCG
CGTTGGCCTCGGTGACGCCCCCATGGGTGGCCCAGCGGGTGTGGCCGATGCCCAGCACCG
CGTTGAAGCCCTCGGCCTCGGCCGCCGTGGCCATTTCCGACACACGACCGGTACGACGCA
CGCGACGTACATCGCGGCGCTCACCCTGGTCGATCACCGCGATGCCGGAGGAATCGTAAC
CACGGTACTCCAGCCGCTTCAGGCCTTCGATCAGCACCGGCACTACGTCGCGATCAGCGA
TCGCACCCACGATTCCACACATGTCACGCGTTTCCTTGAAGACGATCGTCGCATTCTAGC
CTGCGTGCCCGCGCTCCCCCTCCTGTCCGCTTAATGAAAGTGTCCGGAAAGGTGTCCGCG
GACACCCGGACACTTCACACCACATCCCAACTCATTGACCCATAAGGAATTAAAGTTGGC
ACGCTACGTGCTTGGTACTGGCTACCACCGTCAGGCACGCACCCGATGATCCGCGACACT
TCCGCCCAGGACCAGATCGTTTCCTCCACTCCGGCCAGCGCTCCGCGCGCCAACTGGCTC
CGTTACCGTTGGCCGGCGCTGGGCACGATCGCCCTGCTCGCCGGCATCGGCTGGGCCGTG
CACGCCTGGTCCAACGCCAGCCGTTCCTTCGACAGCAGCCGCGTGCGCATCGCCGAAGTG
AAGCGGGGCGACCTGGTCCGTGACATCGCCGCCGACGGCCGCGTGATCGCCGCCAACAGC
CCGGTCCTGTATGCCATCTCTGCGGGCACCGTGGACCTGAAGGTGGTCGCCGGTGACGTG
GTGAAGAAGGGGCAGGAGCTGGCGGTCATCGACAGCCCCGAACTGCGCAGCAAGCTGGCC
CAGGAACAGGCCACCCTGGCCGGCCTGGAGGCCGAGGCCAGCCGTGCCGCGCTGGACGCC
ACCCTGGCCCGCGCCAAGTCGCGCAAGGAAACCGACCAGGCCACCATCGAACGGCAGGCC
GCCGACCGCGACCTGCAGCGCTACCAGCGCGGCTACGACGGCGGGGCGGTGCCGCAGATC
GACCTGGCCAAGGCCAAGGACTCGCTGAAGAAAGCCGACATCACCCTGGCCAACGCCACC
ACCGATGCCCGCCTGCAGAGCCAGGGCGCGGACCTGGATGCCCGCAACAAGCGCCTGCTG
GCCGATCGCCAGAAGGCGGTGGTGGCCGAAGTACAGCGCCAGGTCGATGCGCTGACGCTG
CGTGCCCCGTTCGATGGCCAGGTCGGCCAGGTGCAGGCGGTGCAGTCCACCAACCTGGCC
GCCAATGCCCCGGTGCTGGGCGTGGTCGACCTGTCCAAGTTCGAAGTCGAGATCAAGGTG
CCGGAGAGCTTCGCCCGCGACCTGGCGATCGGCATGCCCGCACAGCTGACCGGCGGCAAC
GGCCAGCCCTTCCCGGGCGAGATCAGCGCGGTGTCGCCGGAAGTGGTCAACGGTGAGGTC
AACGCGCGCGTGCGCTTTGCCAGCGCGCAGCCCGAAGGCCTGCGCCAGAGCCAACGGATG
TCAGTGCGCGTGCTGCTCGATACCCGCAAGAACGTGCTGAAGGTCGAGCGTGGCCCGTTC
GTCGAACAGGGCAACGGCATGGCCTACGTGATGGATGGCCGCACCGCCGTGCGCCGTCCG
GTGGAACTGGGCGTCAGCAGCCTGGGCGAAGTGGAAATCAAGTCGGGTGTGCAGCCGGGC
GACCGCATCGTGGTCTCCGGCAGCGACCTGTTCAAGGACGCCGAACGCGTCTCCGTCAAC
TGATACCTGATACCTGAATCCTGGAGAGAGGACACCCCATGTACATGCTCGAAATGCGTT
CGGTCGCCAAGGTCTTCCGCACCGAACAGGTGGAAACCCACGCACTGCGCTCGCTGGAAC
TGCAGGTCAAGGAAGGTGAGTTCGTCGCGGTCACCGGCCCGTCCGGCTCCGGCAAGACCA
CCTTCCTCAACATCGCCGGCCTGCTGGAAACCTTCACCAGCGGTACCTACATGCTGGACG
GCCAGGACGTGAGCACGCTGGGCGACGACGCCCGCAGCCGCCTGCGCAACCAGAAGATCG
GCTTCATCTTCCAGGGCTTCAACCTGATCCCCGACCTGAACCTGTTCGACAACGTCGACG
TTCCGCTGCGCTATCGCAGGATGAGCGCCAACGAGCGCCGCGAACGCATCGAGAAGGCAC
TGACCCAGGTCGGCCTGGGCTCGCGCATGAAGCACTATCCGAATGAACTGTCGGGTGGCC
AGCAGCAGCGCGCGGCCATCGCGCGTGCGCTGGCCGGCAGCCCGCGCCTGCTGCTGGCCG
ACGAACCGACCGGCAATCTGGATACGCAGATGGCCCGGGGCGTGATGGAGCTGCTGGAGG
AGATCAACGCCGCCGGCACCACCATCGTGATGGTCACCCACGACCCGGAACTGGCCGCGC
GTGCGCAGCGCAACGTGCACATCGTCGATGGCCAGGTGACCGACCTGGTGCGCGAGCCGG
TGCTGGCCACGCCGTTGCGCCACATCGTCGCCGTCAACGAGTGAGGGCCCGACCATGTTC
GCCTACTACACCCGACTGGCGGCGCGCAGTTTCCGCCGCAACAAGGTCCTGACCGCGCTG
ATGGTGATCGCCATCGCGCTCGGTATCGGCGCCTCGATGACCACGTTGACCGTATTCCAC
GTGCTGTCCGGCGACCCGATTCCGGGCAAGAGTGACCGCCTGTTCTACGTGCAGCTCGAT
GCCGCGACCGGCGCCTATGTCGCCGGCGAGGAACCGGAAACCCAGCTGACCCGCTTCGAC
GGTGAAGCGCTGCTGCGCGAGGCCAAGGGCGAGCGCCAGGCGCTGATGAGCGGCGGCGGC
GGCACCATCGAACCGGACAACAGCACGCTCAAGCCCTTCAGCATCGACACCCGCTGGACC
TCGGCCGATTTCTTCCCGATGTTCGAGGTGCCCATGCAGTACGGCCGCCCCTGGACGCGC
GAGGACGATGAAGGCCGCGCACGCGTGGTGGTCATCTCCAAGGCGCTCAACGACAAGCTG
TACCAGGGCGCCAACAGCGTGGGCCGCGACCTGCGCATGGAAGGCCAGAGTTACCGCATC
GTCGGCGTGATGAAGGAATGGAGCCCGGAGCCGCACTTCTACGACCTGACCACCGGCAGC
TACGGCAAGAACGAAGACCTGCTGCTGCCGATCTCCACCTCGTTGGACCTGAAGCTCGGC
AACAACGGCAACATGAACTGCTTCGGCGAAAACCCCGACGGCAACAGCTACTCGCTCAAT
GCCCCGTGCGCGTGGCTGCAGTACTGGGTGGAAATGGACCCGGCCAAGGCCGGCGACTAC
CGCCGCTACCTGGAGAACTATTCGACCCAGCAGCGCGAGGCCGGCCGCTTCAAGCATCCG
CCGAACGTGCGCCTGCGCACCGTGATGGAATGGCTGGACTTCAATGGTGCAGTGCCCAGC
GACGTGCGCCTGCAGCTGTGGCTGGCGCTGGGCTTCCTCGGTGTCTGCCTGGTCAACACG
GTAGGCCTGCTGCTGGCCAAGTTCCTGCGCCGCAGTGGTGAGATCGGCGTGCGCCGTGCA
CTCGGTGCCAGCCGTGGCCAGATCTTCCTGCAGTGCCTGGTGGAAGCCGGCGCGGTGGGC
GTGGTCGGTGGCGTGCTGGGTATCGGCCTGGCCCTGCTTGGCCTGTTCGCGGTGCGCCAG
CAGCCGGTGGAATACGCAAAGCTGGCCCACCTGGACGGCAACATGCTGCTGCTCGCGCTG
GGCCTGACCCTGTTCGCCAGCCTCGCCGCCGGATTCCTGCCCGCCTGGCGCGCGATGCAG
GTCACCCCGGCCATCCAGCTCAAGTCGCAGTAAGCACCCGAACGAGGACTCCCATGGACA
TCCGCCCCATCCTCAGCACGCTGCGCCGGCACAAGACCGCTGCCGCCCTGATCGTGCTGG
AAGTCGCACTGACCTGCGCCATCGTCTGCAACGCGCTGTTCCTGGTCAGCCAGCGCGTGG
AGAAAATCAGCATGCCCAGCGGTATCGCCGAGAGCGAACTGGTGATGCTGCGCGTCAGTG
GCATCGGCAAGCAGACCGACGCCATGTCCCGCACCCGCGAGGACCTGGCATCGCTGCGCG
CGATTCCCGGCGTCAGCAACGTCACCATCATCAACCAGGTTCCCTTCCGCAACGGCTCCT
CCAGCAGCAGCATCTCGCGGGTGATCGACCAGGAACGGCCGACCACCAACGCTTCGATGT
ACACCCTGTCCGAGAACGGGCTGGCCACGATGGGCATCAATCTGATCGCCGGCCGCGATT
TCCTGCCCGACGAGTACCAGAACTTCGAAGACGTCAGCAAGGGTGGCGCCAAGGAAAAGG
CCATCCCGGTCATCCTCGCCCAGGCCACCGCCGCCAAGATGGAGCCCAACGGCAGCGCCC
TGGGCAAGACCTACTACATGGGCAAGCAGTCGCTGCATGTGGTCGGCATCGTCGACACGC
TCAGCACGCCCAATGGCTGGAATGACAACTGGACCAACTCGATGCTGCTGCCGATCCGGG
TCAGCTTCGACAAGGGTGGCACGTACGTGTTGCGCACTTCGCCGGAACGCCGCCAGGAGG
TGCTCGATGCCGGTGCCGCCGCGCTGGAGCGCAACGACCCCAACCGCCTGATGCGCGACA
AGCTGACCTATGAAGACCAGCGCAAGGACTTCTTCAAGAACGACCGCGCGATGGTCGGCC
TGCTGATCACTGTCAGCATCTCGCTGCTGGTGGTCACTGCGCTGGGCATCATCGGCCTGG
CCAGCTTCTGGGTGCAGCAGCGCAGCAAGCAGATCGGCATCCGCCGTGCGCTGGGCGCCA
CCCGCGGGCAGATCCTGCGCTACTTCCAGACCGAGAACTTCCTGCTGGCCTCGCTGGGCA
TCGTGCTGGGCATGCTGGCGGCGTACGCGATCAACCTGGCCCTGATGAACCTGTACGAGC
TGCCGCGCATGCCGCTGTACTACCTGCCGCTGGGTGCGCTGCTGCTGTGGATACTGGGCC
AGATTGCGGTGTTCGGTCCGGCACGGCGTGCGGCGGCGGTACCGCCTGCGGTCGCCACGC
GGGGCGCGTGAGATGCGTGCCTGCGCGATGTGCCTGATGCTGCTCCTGCCCCTGCCGGCG
CTGGCCGGTGGTGGCAGCGCACAGACGCTGGAATGGCGCCGCGATGGAGCGCGGCTGTCG
CTGCGCTCGACCGAAGGCCAGGTGCATGTGGAGGCCGCCAGCCCGGAAGTGCGCTTCGGC
GTGCGCAGTGGCGATCGCATCCTCCGCGTGGACGACACGGCGGTGCGCCGGGTTGAACAT
CTGGCCGAGGCACTGCGCCATTCCCACGCGGCCAGCGCCTATCTGTTGCTGCGCCGCGAC
AAGCGCGAACTGACGGTGGCGGTCAACGCCGCTGCGTGGCGACAGGCATTGGAGGTCCCG
CCACCACCCGCGCCACCACCTCCGCCAGCCCCACCCGGGCGCTGAGCATCATCCGCTCCT
GCACGGCCACAGGTTTGGCTATGCTTGATGGGTGGCGCCGGGCTCTCCCGGTGCGTGGAC
ACGAACGGCTCCATCGGCGCCGCCCATCCCTTTCTGCAGAACCGCTTGATGCCTGCGATC
CTGATCATCGACGACAACGCCAGCGTGGGTACTGCGCTGGACGTGCTGTTCTCCCTGCAC
GACATCGACACCCTGCAGGCGCACACGCCCGCCGATGGGCTGGCCCTGCTCGAGTCGCAG
CCGGTCGATCTGGTGATCCAGGACATGAACTTCAGCGAGGACACCACCTCCGGTGAGGAG
GGCGAAGCGTTGTTCGCGCAGATCCGTGCGCGCCATCCGGACCTGCCGGTGATCCTGCTG
ACCGCCTGGACCCACCTGAGCAGTGCAGTGGACCTGGTCAAGGCCGGTGCGGCCGACTAC
CTGGCCAAGCCCTGGGACGACCGCAAGCTGATGACCACGGTCAACAACCTGCTGGAACTG
TCCGAGGCACGCCGCGAACTGGACCGGCGCCGCAGCCGTGAACTGCACCAGCGCAACGCG
CTGGAAGAGAAGTACGACCTGTGCGGCGCGGTCTTCGCCGACCCCGCCAGCGAGCGCGTC
ATCGCCCTCGCCTGCCAGGTCGCACGCTCGGAACTGCCGGTACTGATCACCGGCGCGAAC
GGTGCCGGCAAGGAGAAGATCGCGCAGATCATCCAGGCCAATTCGCTGGTGGCCAAGGGC
CCGTTCGTGGCGGTCAACTGTGGCGCGTTGCCCTCGGAACTGATCGAAGCCGAACTGTTC
GGTGCCGAGGCCGGTGCGTATACCGGCGCCAACAAGGCGCGCGAAGGCAAGTTCGAGGCC
GCCGATGGTGGCACCCTGTTCCTGGATGAGATCGGCAACCTGTCGCTCGGCGGGCAGATG
AAGCTGCTGCGCGTGCTGGAAACCGGCCGCTTCGAGCGCCTGGGTTCCAACCGCGAGCGC
CAGGTCAAGGTCCGCGTGGTCAGCGCGACCAATGCCGACCTGCCGGCGATGATCCGCGAG
GGTACCTTCCGCGAAGATCTCTATTACCGCCTCAACACGGTGGAACTGGTGCTGCCGCCG
CTGGCCGACCGCCCGGGCGACATCGTGCCGCTGGCCGAGCGATTCCTGACCGCTGGCAAG
CCGCTGTCCAGCGCCGCCACCGCAGCACTGCAGCGGCACCCCTGGCCAGGCAACGTGCGC
GAGCTGCGCAACGTGATCCAGCGTGCCGAACTGCTGGCCACCGGCAACCGCATCGAAGTG
GCCGATCTCAACCTGCCGCGCGCAACCGTCGTACCACGACCGGCACCCAGCGCAGACAAT
GATCCCGACCGCGCACGCATCGAGGATGTGCTGGCACGCAACCATGGCGTCATCGCCCAG
GCTGCCGCCGAGCTCGGCCTGAGCCGCCAGGCGCTGTACCGGCGCATGGACCGCCACGGT
ATTCCACGCGAATGAAGCGGCGCTCGTTCACTTTCCGCCTGTTCCTGCGCCTGCTGCCGG
TGCTGGCACTGGCTGCGGCACTGCCGTGGCTGCTGGCCTACTGGATGGACCATGGCTGGG
TGGTGACCACGGTGTCGGCGCTGATCCTGCTGTCGCTGATGTGGTGGACGCTGCGTCGGG
CTACCGCCCCGGTGCGGTCACTGATGCGGGCCCTGGCGGGCACCACCAGCAGCTATCGCG
ACGGCGAATACAACTTCGGCGTGCACTGGCCCGGCAATGACGAGCTCGGCGACCTGGTGC
AGGCACACCGGGAGCTGGGTGATGTACTGCGTGAGCAGCGGCAGGGCCTGGTGCAACGTG
AGCTGCTGCTGGACACCATGGTGCAGAATACGCCGGTTGCGATGCTGTTGATCGCCTCCG
GCGGTGATGGCATCGCCCGCGTGGTGTTCTCCAACCTGGCCGCGCGCAAGCTGCTGCACG
GCGGTTGGAAGCTGGAAGGCCAGCGCCTGGAAGACGTGCTGGAACAGGTGCCGGTGGAAC
TGCGCGATGCCATCGCCCGTGGCGGTGACAGCCTGTTCGCGGTGCACGCCGAGGGGGAGG
ACGGCGATGAGGATGACGAGCAGGTCTATCACCTCTCGCGGCGTGCCTTCCAGCTCAACG
GTCGTCCGCACGACCTGCTGCTGGTGCGCCTGTTGACCGCCGAGCTGCGCCGCCAGGAAG
TGCAGACCTGGAAGAAGGTGATCCGGGTGATCAGCCACGAGCTCAACAACTCACTGGCGC
CGATTGCTTCGCTCGCCCATTCCGGCGGCGTGCTGGTGCAGCGTGAACGCTTTGACCGGC
TGCCCGAGATCTTCACCACCATCGAGGATCGCGCACGCCACCTGGAAGGCTTCATCCGTG
GCTATGCGCGCTTTGCCAAGCTGCCACAGCCGCAGCTGCAGACCGTGCACTGGGCGCCGT
TCCTGTCCAGCCTGCGCCAGCAGATCCCGTTCGGCATGGAACGTGAGCCGGACGAGGAGC
TGAGCAGCCGCATCGACATCGCGCAGTTCGGGCAGGCGTTGTTGAACCTGCTGAAGAATG
CGCACGAAGCCTGCGCTGAAGCCGAGCCGCCCAACGACGATGTGCAGGTACAGCTGACCC
GGCTGCCGCAGTGGCTGCGCCTGGACGTGCTTGACCGCGGCAAGGGCATGAACGAGCAGG
TGCTGCAGAACGCACTGATGCCGTTCTATTCGACCAAGCGCAATGGCACCGGGCTGGGGC
TGGCGCTGACGCGGGAGATCGTGGAGGCCCACGGCGGACGGGTGTCACTGCAGAACCGCA
GCGATGGCGGGTTGTGCGTGTCGATCCTGCTGCCGGTGGGTTGAGCGGACCGATCGGGTA
GATCCACGCGATGCGTGGATTTGCCGACCGAGGTCGGCACCTACCAGGCCTGCCGCATCG
CCACGCGTAGATGCATCGGAAACCCCAGCGCGGCCTCTTCGGCCATCACCGCCTGCAGCC
CTGCACCCCACTCCGCCTCCGGTACGGCGACGAACCCTTCACTGGCATAGAAGGCCGCAT
TCCACGGCACGTCGGACAACGTGGTCAGCACGGCCGAGCGATAGCCCTCCGCCCGGGCCT
GTACCAATGCATGGCGCAACAACGTGCGCCCATGACCTTGCCGCGCGTGTGCAGGATCCA
CATCCATCTGCAGCACGTGGAACTCACCTGCCAGTTCGCCGGCAAGCAGATAGCCGGCGA
TGCCACCGTCAGCCGCATCCACCACCCACAGCTGCCCGCGTTCAAGGCCATCCTGTAGTG
TCGGCAGGTCCAGGCCATGCCCGGCGAACACCGGATAGGCCTCATGGCCCCTCAACACCT
CGCCGGCGCGCTGCTCGATGCCGGGCAGCACACCGAGTTCATCGGCGCGGGGAATGCGGG
GCTCAGGACTTCTTGAGCGGGCGCTTCCAGCCATCGATGGTTTCCTGCCGGGCACGTGCC
AGTGTCAGCTTGCCGTCCGGCGCGTTGCGGGTGATGACCGAACCGGCGGCAATGGTCGCG
CCGTCGCCAATGGTCACCGGTGCCACCAGCGAACTGTTGGAGCCGATGAACGCGTTGTCG
CCGATGGTGGTGGTCGACTTGTTCACGCCATCGTAGTTGCAGGTGATGGTGCCAGCGCCG
ATGTTCACCTTGCTGCCGATCACCGCATCGCCCAGGTAGGTGAGGTGATTGGCCTTGCTA
CCGACACCCAGCGTGACCTTCTTGGTCTCGACGAAGTTGCCGACGTGCACGCCATCGGCC
AGCACGGTGCCCGGTCGCAGGCGCGCGAACGGGCCGATCTGCGCGGCGCCCTCGGTAACC
ACGCCCTCCAGGTCGCAGTGCGCACGCACTTCGGTGCCCGGCCCAAGGTTGACGTCCTTC
AAACGGTTGAACGGACCGACGGTGACGCCGTCGCCGAGCACCACGTTGCCCTCGAGCACG
ACATCGACGTCGATCAGCACGTCGCTGCCTACGGTGACAGTGCCGCGGATGTCGAGCCGG
GCCGGATCGCGCACGCGCGCCCCCTGTGCGCACAGGGCCCGTACCGCACGACGCTGCCAG
GCGCGCTCCAGCTGCGAGAGCTGCCAGGGGTCGTTTGCCCCTTCGGCCTCCTGCGCGTCG
GCCACCAGCGCCATTTCGGCCGGCGTGTATTCATGGGCGGCAAACGCAAAGACATCGGTG
AGGTAGTACTCGCCCTGTGCATTGCTGTTGGAAAGCTGGGACAGCCAACGGCGCAGCGCA
GTCGATTCGGCGGCGATGATGCCGGTATTGATCGTACGCACGCGCAGCTGGTCATCGGTG
GCATCCTTCTGCTCGATGATCGCGCCAACCTTGCCCTCGGCATCGCGCAGCACGCGGCCA
TATCCGGTCGGGTCATCGACATCGGCCACCAGTACCGCCAGCCGGCCCGGCTGTGCGAGC
AGGTCGCGCAGGGTCTGCGCACGGATCAGCGGCACGTCGCCGTACAGGACCAGCACCTGC
GCCAGGTCGGGAACCTGGGGCATCGCCTGCGCTACCGCATGGCCGGTGCCGAGCTGCTGA
GCCTGCTCGGCCCATTGCAGGTCGGGCTGGCCGGCGAAGTACTGGCGCACCGCCTCGCCG
CCATGGCCATGGACCACGTGGATCGCCGCCGGCTGGAGCTCGCGGGCCGCGTCGATCACG
TGCGCCAGCATCGGCTGGCCCGCGATCGGCTGCAGCACCTTCGGCAGCACCGACTTCATG
CGCTTGCCTGCGCCGGCAGCGAGGATGATGACGTGCAGGGGTTGGGTCATGGGAACGGCG
GTCCGTGGTTCGTTGCCGGTGATTCTAGAGCGTGCGCCGTTAACATGGGCATCCCTCCTC
TCCTCGCCATGCCGATGAGCCTCGTCCGCCAGGGAAGCGCCTACCTCGTCATCGGGCTCG
TGCAGCTGCTGCTCGACTGGCTCGTGTTCGTGGTCACCACCGCACTGGGCATGCCAGTGG
CGCCGGCCAACATCGCCGGGCGCCTGGCCGGCATGCTGCTGGGCTTCTGGCTCAACGGCC
GCTACACCTTTGCCGAGGCCGGCACCCGCAAGCTGGGATGGAAGCGATTTGCACGCTTCT
TCGGCCTATGGCTGCTGCTCACCGTGGCGAGCACATTGCTGGTGAGCCTGGTGGACCACG
CGCTGGGCCTGCAGTACACCTGGCTTGCCAAACCGCTGGTGGAAGGCGGCCTGGCGTGTG
TGTCGTTCCTGCTGATGCGGTACGTGGTGTATCGCTGAGACGGCACCAGGATCGGGATCG
GGATCGGGATCGGGATCGGGGACCGGGATCGGGATCGGGGACCGGGATCGGGGACCGGGA
TCGGTGATCGGGATCGGGATCGGGACTGGGGACCGGGACTGGGGACCGGGACTGGTAGAG
TCGACTGGTAGTCGACTAACGCGCGCAGCGCGGGATTTTCGCGGCCTGAACGTAGAGCAG
TCGACTAACAGTCGACTCTACCCAGTCGACTCTACCCAGTCGAATCCACCCGGTCGACTC
TACCCAGCCACCCGAACAAAAACGCCGGCGCAGGGCCGGCGTTTTCGTGGATGCAGCGCG
GAACCTCAGTGCTTGAGGGTCTTACGCAGGCGTTCCAGGGCCTGCAGCTGGACGACGGCT
TCGGCCAGCTTCTGCTGGGCTTCGGCCACTTCCATGGCTTCACCGCGGTTGGCCAGGATG
CGCTCGGCTTCTTCCTTGGCCTTGCGGACCGAGGCTTCGTCGATGTCCTGCGCGCGGATC
GCGGTGTCGGCCAGCACGGTCACCACCTGCGGCTGCACTTCCAGGATGCCGCCGGAAATG
GCGAAATCCAGCTGCTCGCCATTCGGCGTGGTCACCACCACCTTGCCCGGCTTCAGGCGG
GTGATCAGCGGCGCGTGCTTGGGCGCGATGCCCAGTTCGCCCAGCTCACCGGTGGCCACG
ACCAGGGTCGCTTCGCCACGGAAGATTTCCTGCTCGGCGCTGACGATGTCGCAACGGATC
GTGCTCATGCAAATCTCTTCGCTGTTCGCGGCGGCGCAATGCCGCCGTGGGAGTCCACCG
GCGCGGGCGGTTGCCCGGCGCCGGCGTCAGGTCGGGCAGGATCGCTCCCGCCCGCCCCGG
ATCAGGCCTTCTCGGCCATCTTCTTGGCCTTCTCGACCGCTTCTTCGATGCCGCCGACCA
TGTAGAACGCCTGCTCCGGCAGGTGGTCGTACTCGCCATCGACGATGGCCTTGAAGCCAC
GGATGGTGTCCTTCAGCGGCACGTACTTGCCCGGCGAACCGGTGAACACTTCGGCCACGT
GGAACGGCTGGCTGAAGAAGCGCTCGATCTTACGGGCGCGCGACACGGCCTGCTTGTCCT
CTTCGGACAGTTCGTCCATGCCCAGGATCGCGATGATGTCCTTCAGTTCCTTGTACTTCT
GCAGGGTCTGCTGGACGCGCTGGGCGGTGTCGTAGTGCTCGTGGCCGATGACCAGCGGGT
CCATCTGGCGGCTGGTGGAGTCCAGCGGATCCACGGCCGGGTAGATACCCAGCGAGGCGA
TCGAACGCGACAGGGTAACGGTCGAGTCCAGGTGGGCGAAGGTGGTTGCCGGCGACGGGT
CGGTCAGGTCGTCCGCGGGAACGTAGACGGCCTGGATCGAGGTGATCGAACCGTTCTTGG
TCGAGGTGATGCGCTCCTGCAGGACGCCCATTTCCTCGGCCAGGGTCGGCTGGTAACCCA
CGGCGGACGGCATGCGGCCCAGCAGTGCCGACACTTCGGTACCGGCCAGGGTATAGCGGT
AGATGTTGTCGACGAACAGCAGGACGTCCTTGCCCTTGCCGTTTTCGTCCTTCTCGTCGC
GGAAGTACTCGGCCATGGTCAGGCCGGTCAGGGCGACGCGCAGGCGGTTGCCCGGCGGCT
CGTTCATCTGGCCGTACACCATCGCCACCTTGTCGAGGACGTTGGAGTCCTTCATTTCGT
GGTAGAAGTCGTTGCCCTCACGGGTACGCTCACCCACGCCGGCGAACACGGACAGACCGC
TGTGCGCCTTGGCGATGTTGTTGATCAGTTCCATCATGTTGACGGTCTTGCCGACGCCGG
CGCCGCCGAACAGGCCGACCTTGCCGCCCTTGGCGAACGGGCACATCAGGTCGATGACCT
TGATGCCGGTTTCCAGCAGTTCGGTGGCCGGGGACTGGTCTTCGTACGACGGGGCCGCAC
GGTGGATTTCCCAGCTGTCGCTGGCGGCCACCGGGCCGGCTTCGTCGATCGGACGGCCGA
GCACGTCCATGATGCGGCCCAGGGTGCCAGCGCCGACCGGCACCGAGATGCCACGGCCGG
TGTTGACGGCAACCAGGTTGCGCTTCAGGCCGTCGGTGGAACCGAGGGCGATGGTACGCA
CCACGCCGTCGCCCAGCTGCTGCTGGACTTCGAGGGTGATCTCGGTGTTTTCCACCTTCA
GTGCGTCGTACACCTTCGGCACCGATTCACGCGGGAATTCGACGTCGACGACCGCGCCGA
TGATCTGAACGATCTTGCCCTGACTCATTGCTGCATCCTCTAATGTGTGCTTTGAACGAA
CGCGGTCAGACTGCTGCCGCGCCGCCGACGATTTCGGAGATTTCCTGGGTGATCGCTGCC
TGACGCGCCTTGTTGTAGACGAGCTGCAGGGTGCCGATCAGCTTGTTGGCGTTGTCGCTC
GCCGCCTTCATCGCAACCATGCGTGCCGCATGCTCGGAGGCGACGTTTTCCAGCAGTGCC
TGGTACACCAGCGACTCGATGTAACGCGTCATCACGTGCTCGAGCACGGTCGCGGCATCG
GGTTCGTACAGGTAGTCCCAGTCGTGGTGAGCGACCTGCTTCTCAGCCGGCGGCAGCGGC
AGCAGCTGATCGAAGCTGGCCTTCTGCACCATGGTGTTCACGAAGCGGTTGTAGACCAGG
TACACGCGGTCGATCTTGCCTTCGGTGAAGGCGTCGAGCATGACCTTGATCACACCGATC
AGCGATTCCAGCTTCGGCACGTCGCCGATGTGGGTCACGCTGCCGACCATGTTGACCTTC
ACGCGGCGGAAGAAGGTCGAAGCCTTCTGGCCGATGGTCACCAGGTCCACTTCCGCACCC
TTGTCCTGCCATGCCTTGGCTTCGCCCAGCATCTTGCGGAACAGGTTGTTGTTCAGGCCG
CCGGCCAGGCCGCGATCGGAGGAGATCACGATGAAGCCGACCCGCTTGACCTGCTCGCGC
TCGACCAGGAACGGATGCTGGTAGTCGGTGCTGGCCTGGGCCAGGTGACCGATCACCTGC
TTCATCGCCTGCGCGTACGGACGCGAGGTCTTCATCCGATCCTGCGCCTTGCGGATCTTG
GAGGCCGAGACCATTTCCAGGGCGCGCGTCACCTTGCGGGTGTTCTGCACGCTCTTGATC
TTGGTTTTGATTTCGCGTCCGCTTGCCATCTCTTGTTTCCCGTGGCGCGGGGCTGCTGCC
CCGCGTTGTTCAACCGTTTGTCATCTGGTCCAGCGGAGCCAGCGGCTCCGCTCTACAGGA
CCGCGATTACCAGCTGCCGGTGGTCTTGAACTCGGCGATGCCCTTCTTGAAGGCACCTTC
GATGTCGTTGTCCCAGCCGCCGGTGGCGTTGACCTTGCTGACCAGCTCGCCCTGGGTGTT
GGCGAAGTGGGCGTGCAGGCCTTCTTCGAACGCCAGCAGCTTGTTGACCGGCACGTCGTC
GAGGTAACCCTCGTTGACGGCGTAGATCGACAGTGCCTGGTTGGCGATCGACATCGGCGC
GTACTGCTTCTGCTTCATCAGCTCGGTGACGCGCTGGCCACGCTCCAGCTGCTTGCGGGT
CGCTTCGTCCAGGTCCGAAGCGAACTGCGCGAACGCAGCCAGCTCGCGGTACTGGGCCAG
CGAGATACGGATGCCGCCGGACAGCTTCTTGATGATCTTGGTCTGGGCCGAGCCACCGAC
GCGCGACACCGAGATACCGGCGTTCACGGCCGGGCGGATGCCGGCGTTGAACAGGTCGGT
TTCCAGGAAGATCTGGCCGTCGGTGATCGAGATCACGTTGGTCGGAACGAAGGCGGACAC
GTCGCCGGCCTGGGTTTCGATGATCGGCAGCGCGGTCAGCGAACCGGTCTTGCCGGTGAC
CTTGCCTTCGGTGAACTTCTCGACGTACTCCTCGGACACGCGGGCAGCGCGCTCGAGCAG
ACGGGAGTGCAGGTAGAACACGTCACCCGGGTAGGCTTCACGGCCCGGCGGGCGCTTCAG
CAGCAGCGAGATCTGGCGGTAGGCGACAGCCTGCTTGGACAGATCGTCGTACACGATCAG
CGCGTCTTCGCCGCGGTCCATGAAGTACTCACCCATGGTGCAGCCCGAGTAGGCGCTGAT
GTACTGCATGGCAGCCGATTCGGAAGCGGTCGCGGCCACCACGATGGTGTGGGCCAGCGC
GCCGTTCTCTTCCAGCTTGCGCACGATGTTGGCGATGGTCGAAGCCTTCTGGCCGATCGC
AACGTACACGCACTTGATGCCGGTGCCCTTCTGGTTGATCACGGCATCGATCGCCATCGC
GGTCTTGCCGGTCTGGCGGTCACCGATGATCAGCTCGCGCTGGCCACGGCCGATCGGGAT
CATCGAGTCGACCGACTTGTAGCCGGTCTGCACCGGCTGGTCGACCGACTTGCGCCAGAT
CACGCCCGGCGCAACACGCTCCACCGGAGCGGTCAGGTCGGTGCCCAGCGGGCCCTTGCC
GTCGATCGGCTCGCCCAGCGCGTTCACGACGCGGCCCAGCAGTTCCGGACCGACCGGCAC
TTCCAGGATGCGGCCGGTGGTCTTGGCGACGTCGCCTTCGCGCAGGTGCTCGTAGTCACC
CAGCACCACGGCGCCGACCGAGTCGCGCTCCAGGTTCAGGGCCAGTGCGAAGGTGTTGTT
CGGCAGTTCGATCATTTCGCCCTGCATCACGTCGGCCAGACCGAAGATGCGCACGATGCC
GTCGGACACGCTGGTCACGGTGCCTTCGTTGCGCGATTCCGCGGCCAGCTTGACCTTCTC
GATGCGGTTCTTGATCAGTTCGCTGATTTCGGAGGGGTTGAGCGTGGTTGCCATCGTCAA
GTCCTAGTGCCGGCAGCGGGGCCGGACGTTAAATGAATTCAGTTAGCGAGCGCGGTCTGC
AGACGGGCCAGCTTGCCCTTCAGCGAACCATCGATGACCACGTCGCCGGCGTCGATCACG
GCGCCGCCGATCAGCGAGGCATCGACCGCGGTGGTCACGTCGACCTCGCGGTTGAAGCGC
TTGCGCAGCGCGACCTTGATCGCGTCCAGCTCACCGGCCGACAGTTCGGCGGCCGAGGTG
ACGGTGGCCTTGACCACGTGCTCGGCTTCGGCGCGCAGGGCGTCGAACATGCCGGAAATC
TCCGGCAGCAGCGGCAGACGATGCGATTCGGCCAGGATGGCCAGGAAGCGCGAGTAGGTC
TCGCCGTGGGACACCGGCGCCAGCAGGGCGACGGCGTCGTCACGACCCAGCTCCGGGTTG
GCGAGCAGGGCCGCCACGCGCGGGTCGGCGGCGACGTGGGCGGAGAACGCCAGGGCGTCC
GACCACGGCGCGAACGCGCCTTCGTCGCGCGCGGTCGCGAACGCGGCGCGGGCGTACGGG
CGGGCAAGCGTGAGGGCCTGGCTCATCCTTAGATCTCCGAGGCCAGCTCGTCGAGCAGCG
CCTTGTGGGCGTTGGCGTCGATTTCGCGCTTGAGCAGCTTTTCGGCACCGGTCACGGCCA
GCGCGGACACCTGCTTGCGCAGATCTTCACGGGCACGGTTGGCGGCGGCGTCGATTTCAG
CCTGGGCCAGTTCCTTCTGACGGGTGGCTTCGGTGATCGCTTCGTTACGGGCAGCATCAA
CGATCTGGTTGGCACGCGCGTGGGCCTGATCGATGATCTCGTTGGCCTTGGTGCGTGCTT
CCTTCAGCGCTTCGTTGACCTTCTCCTGCGCCTGGGCCAGATCTTTCTGGCTGCGGTCGG
CAGCAGCGAGGCCTTCAGCAATCTTCTGCTGGCGCTCTTCGATCGCGTTCATCAGCGGCG
GCCAGATCTTGGTCGCGATGATCCAGATCAGACCAGCGAAGGCCAGCGCCTGCGCAAGAA
GGGTGAAATTGATATTCATGGTTAGCTCGATCGCTGGTTTCGGGGTGGACGCGCCGCCGT
AGCGGCACATCCGGCCTTCATCCGAAACCGGGTGCATCAGCACCCGGTCGTCTCAAACCG
CTGTATCAGCCGGCCAGAGCCTTGGTGACGGCGCCAGCGAAGGCAGCCGACAGCGGGTTG
GCGAAGGCCAGCAGCAGGCCAACGGCGACCGAGATGATGAACGCGGCGTCGATCAGGCCG
GCGGTGATGAACATGCGGACCTGCAGGACCGGGATCAGTTCCGGCTGGCGGGCGGCCGAC
TCCAGGAACTTACCAGCCATGATGGCCAGACCCAGACCGGCGCCCAGCGCGGCCAGGCCG
ATCATGATGCCGACGGCAAGGGCGGTGGAGCTCTGAATCTGCGCGAAGTTGGTCAGGACG
GCGAAGTACATGGTTATCTCCAGGAACTTAAGTTGCTAAGGGTGATGAAACGGATGAAGG
TTGAAACGCGTTGAAGCTTGAAACTCAGTGAGCGTCTTCCGACAGGCTCAGGTACACGAT
CGACAGCATCATGAAGATGAAGGCCTGCAGCGGGATCACCAGCAGGTGGAACAGCATCCA
GCCGAGGCCGAACACACCACCGGCAATGGCACCGAAGAAACCGGCACCACCCAGCACCCA
GATCAGCAGGAACACGATTTCGCCGCCGAACATGTTGCCGAACAGTCGCATCGCCAGCGA
GATCGGCTTGCTCAGCCACTCGACGATGTTGAGGATCAGGTTGAACGGCATCATCCACTT
GCCGAACGGGGCCGTCAGGAATTCCTTGATGAAGCCGCCCAGGCCCTTGGACTTGAGCGC
GAAAAACAGCATCAGGAAGAACACGCTGATGGCCATGCCCAGGGTGGCATTGACGTCAGC
GGTCGGCACCGGCTTCCAGTAGTGCACGCCCGCCCATTCCAGCGGCTTGGCGATGAAATC
GGCCGGGATCATCTTCAGCAGATTCATCAGCAGAATCCAGAAGAAGATGGTGATGGCGAT
CGGCGTGACCAGCTTGCTCTTGCCGTGGTAGGTGTCCTTGGCCTGGCGGTCGACGAACTC
CAGGCAGATTTCAACGAAGGCCTGCCACTTGCCCGGCACGCCGGCGGTGGCCTTGCGGGT
GCCCAGCCAGAACGCGACAACGATCACCAGGCCCATCAGGACCGAGGTGAGGAAGGTATC
GACGTGGATATGCCAGAACATACCCTCACCCTTGCCGACCGGCGCGGTCAGGTTGTGCAG
GTGATGCTGGATGTAGCTGGTAGGGGTTAGAGCCTCGCCCGCCATGTGTCCGGAACCTTC
AGTTAATTGAATTCTGTCAACGCCTGGCCATCGCCAGGACCTGGAACATCAAGCCGACGG
CGATACCGGCCAACAGCGCCAATGCAGGCAGCTTGAAGACCAGGAACCCCACCAGCAGGA
CGCCGAAAACCACAACCCACTTGGCCACGATCGCAATGATCAGGCGAGCCATCGCCGATC
CTGCGGCCAGTGCCCCACCGCCCAGTGCCATCCGTGCCGCCACCCAGCCACCGGCCGAAA
TGGCCACACCGGACGCCAGCGCGCCGAGGGCGTATTTCGGACCTACCAGCAGGAAGGCCA
GGGCCAGGACAGCCACTGCGGCCAGCGGGTAGACCGCGGCGCGCAGCATCAGTCGCCGAC
CCGCATCAACGGAGTTCAGCACAGGACGTCCCGCGTGGTTGCAAGTGGAGGGCTGAGGCG
GCTACAGCAGGGGGGCCTCATCGAGCCGCCAAATTATAGCAATGGGACAATTTGCGAGAC
AACCGCTCCCTGTTCATCCCTGGAAGCCGCAAGTTGCGGTAACGGTTACATTTTTGCGTG
CCACCAGGGGGACAATGACGTCCGCACCATGTTGCGACGCACTATTGAACTTTGGTCGCA
GGCTGCGGAACTTTCGTCAGACATGCCGGTCCGATCATTCGACCTGCCTGCAGCATCCTC
GTCGGCTCCGCCCCGCAGGTCCCACGATGGCCCCGAAGCCCGGCTCCGGGGCCATCTTTT
TGCATCGTCGCGACAGCACTGAACCGTACACATGCCATGGACCATACGTTCACGCATGGT
GGACGGGCCTGTCCGGCACAGTGGCCTTCATTCTGATGAACCACTGCAAGGACTCTTCGA
TGCGCCCCGTACCCACCCTGCTCGCCTTCTCCCTGCTCGCTGCCGGCGCCTCGTTCGCCA
ATGCGGCCCACGCCGCCGAAGGCGATGACCGCTTTGCCATCCGTCTGGGTGCGATGAACA
TCGATTCGGACAACACCCTCCGCGGCAGCACCACCGTGGCCGGCCAGGACATCTCCCTGA
ACCAGGACTTCAAGCTGGGTGGCAAGGAATGGGAGCCGCGCATCGACGGCATGTTCCGCA
TCAGCAACCGTCAGCGCCTCCTGTTCAACTACTTCAAGTACGACAAGGACCGCCGCGAGA
CCCTCGACCAGGGCATTTCCTTCGGCGGTGAGAACGTGCCGGCCGGCAGCTTCGTGAAGG
GTGAGCTGAAGTACCAGGTGGCCAGCCTGGTCTATGACTACTCGGTGGTTGATACCGACA
CCTTCGACCTCGGCCTGCAGATCGGTGGCGAGTACGCCAAGGTCAGCACCAAGGGCTACG
CCGACCTGGGCACGGTGTACGAAGGCCAGTTCCTCGACGAGAAGGCCGATGGCGTGGCAC
CTGTGGTGGGCGCCCGCATGACCTTCACGCCGTCCGAGCGCTGGATGATCACGCTGCAGG
GCCAGTACCTCAACACGCGCTGGGGCAGCTTCGATGACTACAAGGGCGACCTGAGCCGCG
CCAATGCCATCGTCGATTACCGCTTCACCAAGAACTTCGGCGTGTTCGCCGGCTACGACT
GGTTCAAGCTGGACGTGGACAAGAAGGGCAGCGACGGTACTGTCGGCCTGAAGCAGGAAT
TCAAGGGCCCGGTGGCCGGTATCAGCTTCGTGTTCTGATCCCCCGCCCCTTCCACGGCAC
CCTCTCTCCTGGCGCGGCCTCCGGAACATCGGGGCCGCGTTTTTTGTGGCATCGTCGAGC
AGAGAAGCAGGTTGGTCGAGCGCGGGGGGAGAGGGGCTTGCGTGCGAATGTCCCCCGGCG
CCGGCCTACGGCCGACGCCTCCTCCTTTACTTCGCACACAAGCCCCTCTCCCCCCGCGTG
TCAGGAATCCGGGCGGCTTTGGCACTGGCTCTGACTATCCGCAAGCCGATCCACTGCGCG
GGTGGCGGGCGTTTCGACAAAGTAAAGGAGGAGGCGACCGCCACAGGCGGGCGACGGGGG
ACATTTGTCGAAATGCCTGCCACCCGCGCAGTGGCCCGGACCCTCGCGATGACAACAGCC
GAAGACATTCCTGCAGCCAACAAAAAACCCCGGCAGAAACCGGGGCTTTTCGTTCGGAAC
GGCGCGGGCGCCTTACTTCTTCTTCGGCATGTACAGATCGGTGATCGTGCCGTCGTAGAT
TTCCGAGGCCATCGCCACCGACTCGCTCAGCGTCGGATGGGCATGGATGGTGTGGCCGAT
GTCTTCGGCTTCGGCACCCATCTCGATCGCCAGGCCGATCTCGGCCAGCAGGTCACCGGC
GTGCACGCCGACGATCGCACCGCCGATGATGCGGTGGGTTTCTTCGTCGAAGATCAGCTT
GGTGAAGCCCTCGGTGCGGCCGATGCCGATCGCGCGGCCACTGGCGGCCCACGGGAACTT
GGCCACGCCGACCTTCAGGCCCTTGGCCTTGGCTTCGGTCTCGGTCACGCCAACCCAGGC
GATTTCCGGGTTGGTATAGGCCACCGACGGAATCACGCGGGCCACCCATTCCTTCTTGTG
GCCAGCAGCCACTTCGGCGGCCAGCTTGCCCTCGTGCGTGGCCTTGTGGGCCAGCATCGG
GTTGCCGACGATGTCGCCGATGGCAAAGATGTGCGGCACGTTGGTGCGCATCTGGCGATC
AACCGGGATGAAGCCACGGTCGGTGACCTGTACGCCGGCCTTCTCGGCATCGATCTTCCT
GCCGTTCGGCGAGCGACCCACGGCCACCAGCACGCGGTCGAAGGTGCCCTGCGCCAGCGC
AGGCGCCTGGCCTTCCTCGGCAGCGTCGAAGGTGACGGTGATGCCCTTGGCATCGGCGGT
GACGCCCGAGGCCTTGGTCTTCAGGTGCACTTCGATGCCCTGCTTCTTCAGGCGGTCGGC
CAGCGGCTTGACCAGGTCCTTGTCGGCGCCCGGCATCAGCTGGTCCATGAACTCGACCAC
GGTGACCTTGCTGCCCAGCGCGCTGTACACGGTGGCCATTTCCAGGCCGATGATGCCGCC
GCCGACGACCAGCAGCGAGCCCGGCACTTCGGCCAGCTCCAGCGCGTCGGTGGAATCCAT
CACGCGCTTGTCGTCCCACGGGAAGTTCGGCAGCTTCACCGCCTGCGAACCGGCGGCGAT
GATGCACTTCTGGAAGCGCAGCAGCTGGGTGCTGCCGTCAGCAGCGGTGATTTCCAGCTC
GTTGGCCGAGATGAACTTGCCGACGCCCTGCGCGTTGCGGACCTTGCGCTGCTTGGCCAT
GCCGGCCAGGCCCTTGGTCAGCTGGTTGACGACCTTTTCCTTGTACTGGCGCAGCTTGTC
CAGGGTGATGGTCGGCTTGCCGAACTCGACGCCAAAATCACCGGCATGGGCCACTTCGTC
GATGACCGCTGCGGCGTGCAGCAGCGCCTTGGACGGAATGCAACCCACGTTGAGGCAGAC
GCCGCCGAGGCTGGCGTAGCGTTCGACCAGCACCGTATCCAGACCGACGTCGGCAGCGCG
GAAGGCGGCGGTGTAGCCGCCCGGGCCCGAGCCCAGCACGACCATCTCGCATTCGATGTC
GGCCGGCTTGCCGCTGGACAGCGCCGGCTTCGGCGCAGCCGGTTCGGCCGGGGCGCGGTG
CGACGGGGTCACCGGCGGCTTGCTGGCCGGAGCGGCTGCAGCCGGAGCCGGCGCAGCAGC
CTTGGCCGGGGCTTCGGCGGCGCCTTCAGCGTCCAGCACCACGACCACGGCGCCTTCGGA
CAGGGTGTCGCCCAGCTTGACCTTGATTTCCTTGACCACGCCGGCAGCCGAGGACGGCAC
TTCCAGGGTGGCCTTGTCCGATTCCAGGGTTACCAGACCCTGGTCCTTCTTCACCGTGTC
GCCGACGGCGACCAACACTTCGATCACCGGCACATCGCTGTAATCGCCGATGTCGGGAAC
CTTGACTTCAATCGTGGCCATGGTGGGTTTTCCTCATGCCCGCCCGGCATGGCCGGTGGG
CTGTCACTGCATCTGTTCACGCGGCCGCGCCAGGGGCTGCGGCCGCACGGTGGGGGCGAA
GCGGGTGCCTTACAGCAGCACGCGGCGCATGTCGGCCAGTACCTGGGACAGGTACGTGGT
GAAGCGTGCGGCCAGGGCGCCGTCGATGACGCGGTGGTCGTAGCTCAGCGACAGCGGCAG
CATCAGCTTCGGAGCGAATTCCTTGCCGTTCCAGACCGGCTGGATGGAGGACTTGGAGAC
GCCGAGGATGGCCACTTCCGGTGCATTGACGATCGGGGTGAACGCGGTGCCACCGATGCC
GCCCAGCGAGCTGATCGAGAAGCAGCCGCCGCTCATGTCGGCCGGGCCCAGCTTGCCGTC
GCGCGCCTTCTTGGCCAGTTCGCCGGTTTCCTGCGCGATCTGCACCACGCCCTTCTTGTC
CACGTCGCGGATCACCGGCACGACCAGGCCGTTCGGCGTGTCGGCGGCGAAGCCGATGTG
GAAGTACTTCTTCAGGGTCAGGTTTTCACCGCTGGCATCGAGCGAGGCGTTGAATTCCGG
GAACTTCTTCAGCGCCGCGGCGCTGGCCTTGATCAGGAAGGCGAGCATGGTCAGCTTGAT
GCCGGCCTTCTCGTTCTCCTTGTTCAGCGCCACGCGCAGGCCTTCCAGGTCGGTGATGTC
AGCCTGCTCGAACTGGGTGACGTGCGGGATCATCGCCCAGTTGCGGGCCAGGTTCGCACC
CGAGATCTTCTTGATGCGCGACAGCGGCTGGACTTCGGTCTCGCCGAACTTGCTGAAGTC
GACCTTCGGCCACGGCAGCAGGTTCAGGCCACCACCGGCAGCGGCAGCAGCACCGCCGGC
AGCCGGCACGCCACCACTGAGTGCGGCCTTGACGAACTTCTGCACGTCACCCTTGGTGAT
GCGGCCACCCTTCTCGGTGCCGTTGATCTGCAGCAGGTCCACGCCCAGTTCGCGGGCGAA
CACACGCACCGCCGGGGTGGCATACGGCACCTTGGCCGGCAGCACGCCATCGGCGTTGAA
CTGCACCGGCGGGCTGGACGGGGTACCCGCCGAGGCGATCTCGCGGGCCGCCAGCTTGTC
CGGCTGCGCCGGCACAGCGACCGGCTCGACCTTGGTGGCGGTCTCGGCGGCAGCCGGAGC
GGCCGCAGCGGCAGCCTTGGTCGGCGCCGGCGCGGCAGCGCCCTCGGCTTCGATGATGGC
GACCACATTGCCCTGCGACAGAGTGTCGCCGACCTTGACCTTGATCTCCTTGACCACGCC
GGCCACCGACGACGGCACTTCCATGGTGGCCTTGTCGCTTTCCAGCGTGACCAGGCCCTG
GTCCTTCTTGACCGTGTCGCCGACGGCGACCAGCACTTCGATGACCGGAATGCCGGAGTA
GTCGCCGATGTCCGGCACCAGCGCTTCAACCGCACCACCGCTGGCAGCCGGAGCGGCCGG
CGCAGCTGCGGCTGGAGCCGGCGCGCTCTGGGTAGCGGCAGCCGGGGCAGCGGCCTTGGC
CGGCGCGGCAGCCGCCGGCTTGGCGGCTTCGGCTTCGCCTGCGGCCACTTCGATCAGGGC
CACGACCTTGCCTTCGGACAGGCTGTCGCCGACCTTGACCTTCAGTTCCTTGACCACGCC
CGTCACCGAGGACGGCACTTCCATGGTCGCCTTGTCGCTTTCCAGCGTCACCAGGCCCTG
GTCCTTCTTGACCGTGTCGCCGACGGCGACAAGCACCTCGATTACCGGGATATCGCTGTA
GTCACCGATATCGGGGACAAGTGCTTCCTTGATTTCGGCCATGGGGATAACTCCGGCAAT
CTGGTGTAGGGAAACGTCTATTGTGCGGCCAGCGGGGGCCAGCGCCAACCGTTACAGGTG
TTTTCAGTACGCACGCAGCCGGGACAGGCTGTTGCCCATGGGTCGCGGCCGCGACCAGTC
GGTAGCGTATTGTCCGGACGATGTCCGCTTCATGTCGCCCGCGCGTCGGCCACCGGCTGC
CAGGCCTGCCGCAGGCGCGGCAACGACCACGCCGCATTGGCAGGGCTGGTCGACGGCAAT
GCGACCAGCTTCGGCGGGGTTTCCAGCCGTGGCAGCACCCAGCGCTGGAATGCCTGCAGC
GAGGCACCACCATTGCAGCCGATCAGCTTCAGCTCAGGCAGCGTGGCGATCAGTTCCGGC
AGCGCATTGGCCACTTCCGTGCCACGCACGATGTCGGCATCCAGGCTGCCGCGCCGCTCG
CAGCGGCCGATCACATCCCACAGGCCGATGCCCGCGGCGTTCAACGCCTGCAGCCGTTGC
ACATAGGGCAGAGCCGCGTCGAAACCGCAGATATCGGCCATCAGCGGCCAGAAGCGGTTG
CGCGGATGCGCGTAGTAACGCTGCTCCTGGAGGGATGCCACGCCTGGCATCGAACCCAGC
AGCAGCACCCTGCAATCCACGTTCACCTGCGCTTGCAGGCCGACGCACAGCGTTGCCGCG
CTCACATCTTCTCCAACTGAATGAATGCCACTGACGACCAGAAACCCCATGGATACAGGC
TTTTCGCGCTGATCGCTGAACAAGGAAAACTATTTTTTAACGCGCGTCGGATTCGATTCA
TGTTGAGGCGACTACGGTGTGCTCGCCCCGCAACCGGGGGCCCAAAACAAGAAACATTAG
GAGATACCCCCATGCGCTCCATCCGTATCCTGAGTCTCGCCCTGCTGACCTCCGCCGCCT
TCGCGCCGGCCGCTTTCGCCCAGGACAGCAGCTCCACCGATACCGCTTCGGGCAAGCATT
TTGCCGTGGTTGGCGGCGTCGCGCTGCTGCAGCCGAAGAATGATCCGATCGACGGCATCA
AGAAGGTCGATGGTGGCCCGGCGCCGACCGTCAGCTTCAGCTACTACATCAACGACAACT
GGGCCGTTGAACTGTGGGGCGCCGCCGACAAGTTCGACCACAAGGTGAAGGGCCCGAACA
ATGCCCGCCTGGGCAACGTCGAGCAGCAGCCGGTCGCGCTGAGCGGCCAGTACCACTTCG
GCCAGGCTGACAACGTGTTCCGTCCGTTCGTGGGCGTGGGCTACTACCAGTCCAGCTTCA
GCAATGAAACGCTGGCCGACGGCAGCAGCTCCGACATCCGCCTCAAGGACGCCAAGGGCG
TGATCGGCACCGTCGGCGTGGACATGAACATCAACTCCACCTGGTTCGCCCGTGCCGATG
CCCGCTACATGCGTTCGCGTCCGGACGTGAAGGTCGGCGGCGAGAAGATCGGCGAAGCCA
AGATGGATCCGTGGACCGTCGGCTTCGGCATCGGTGCCCGCTTCTGATCCAGGCAGCACC
GGCTTCACTGATGTAACGCGACGGGCCCTGCGGGGCCCGTCGTCGTTTCCGTCACCCGCG
TTCTGTAGAGTCGACTGTCAGTCGACCGCTCTTTCAAAAAGTCGAACATGGCTCGACTCT
ACAAGAGGCAGTCAACTGACAGTCGACTCTACGCACACACAGGACACGGAGACGCGATGG
ACGACGTCGACCTGCTGGTGATCGGTGGCGGCATCAACGGCGCCGGCATCGCCCGTGATG
CGGCCGGCCGCGGCCTGCGGGTGCTGTTGTGCGAGCAGGATGACCTGGCCGCGCACACCT
CCAGCGCCAGCAGCAAACTGATCCACGGCGGCCTCCGCTACCTTGAACAGGGCGAGTTCG
GACTGGTGCGCAAGGCACTGGGTGAACGCGAAGTGGTGCGGGGGCAGGCCCCCCATCTGG
TCCGTCCGTTGCGCTTCGTGCTGCCATGGGAACCCCACCTGCGACCGCGTTGGATGCTGC
GCGCGGGCCTGTGGCTGTATGACCATCTCGGCCGGCGCAGCCCGAGTTTTCCCGCCTCGC
GCGCATTGGACCTGCAACGCGACCCGCTCGGCCCCTGGCTCTCCCCGGCGCTGCGGCAGG
CCTTCAGCTACGCCGATGCGCAGGTCGATGACGCGCGGCTGGTACTGCTCAATGCGCTGG
ACGCCGCCCGGCGTGGCGCACGGGTACATGTGCGCAGCCGCTGCATTGAACTGCGCCCTG
TGCTGGGCCGTTGGCAGGCCACGCTGGAAGCCACCGACGGCCGGCAGCAAACGGTGATCG
CCCAGGCCATTGCCAATGCAGCCGGCCCTTGGGCAGGAGGCCTGCTGGAACGTATGCAGG
CGCGCGATGGCGGCCCCGCCCTGCGCCTGGTACAGGGCAGCCACATCGTGCTGCGCCGGC
CCTGGCCCGACGACAGCGCCTGCCTGCTTCAGCAGCCCGATGGCCGCGTGGTGTTCCTGC
TGCCGTTCGCCCACGACCACCTGCTGGTCGGCACCACCGACACCGACTACCGCGGCGACC
CGGCCCGGTGCAGCGTGCTGCCTTCGGAGGTGGCTTACCTGTGCGAGGCCGCCAACCACT
ACCTGCGCGAGCCGATCACCCCGCAGGACGTGGTCTGGCAGTTCGCAGGGGTACGCCCGC
TACTTGCCGATCCAGATCCGCGTGCAGCGAAGCTGAGCCGTGACTACCGCCTGCAGTTGC
AGTCCGGCCCGGCGCCCGCGCTGCATGTGCTGGGCGGCAAGCTGACCACGTACCGCGTGC
TGGCCGAAGAAGCGCTGGACCTGCTGCGCCCCGCCCTGCCGCAGATGGGACCGGCATGGA
CGGCAACGGGCCACCCACTGCCGGGCAGCGACTGGGGCGACGCCACGCAGGCGTGCTCGC
GCCTGCAGGCACTGGCACCGTGGCTGCCCGCAGAGATTGCGCGCCGCTGGGCCGGCGCCT
ACGGCAGCCGCAGCGCGGAGCTGCTGCAGGGCCTGCGGGGTATGAACGATCTTGGCGAGG
ACTTTGGCGGCGGCCTGCATGCGCGGGAAGTGGCTTTCCTGCGCGACCACGAATGGGCGC
GTAGCGCCGAGGACGTGCTGTGGCGGCGGAGCAAGCTGGGGCTGCGGCTGGATGCGGCGC
AGGTGGCGCGGCTGCAGGCGTGGATGGGGGGTCGGATCCCTTTCCCAGGGAAAGGGCTCT
GACCCCCGTGTTGCCACGTGTGCCAACCAAGGTTGGCAGCTACCAGGGTGGCCGCGCGCG
ACGCGATCGATGCATTAGGATTTCCCCATCGCCACCGGAGACGCTGCATGACGCCCCGCT
ACGTGCTGGCCATCGACCAGGGCACCACCAGTTCGCGCGCGATCCTGTTCGACCGTGCTG
GCGACATCGTCGGCAGTGCGCAGCGCGAGTTCGCGCAGATCTTCCCGCAACCCGGCTGGG
TCGAGCATGACCCGCGCGAGATCCTCACCAGTGTCTATGCCACGCTGACCGAACTGCTCA
GCCGCGAACAGATCGACCCGCGTCATATCGCCGCGCTGGGCATCACCAACCAGCGCGAGA
CCACCGTGGTCTGGGACCGCGCCACCGGCCAGCCGATCCACAATGCCATCGTCTGGCAGT
CGCGGCAGAGCCATGCCATCTGCGAGCGACTGAAGTGCGACGGGCATGAGGCACTGGTCC
GCGAACGCACCGGCCTGCTGATCGACGCCTATTTTTCCGCCACCAAGGTGCGCTGGATCC
TCGACCACGTGGAAGGTGCGCAGCAACGCGCCGAGCGTGGCGAGCTGCTGTTCGGCACCA
TCGACAGCTGGCTGGTATGGAACCTCAGTGGCGGCCAGGCGCATGTGACCGACTACAGCA
ACGCCGCACGCACCCTGTTGTTCAACATCCACACGCTGGACTGGGATGACGACCTGCTGG
CGCTGCTGGACATACCCCGCGCGATGCTGCCGCAGGTGCGCGATTCCAGCACGGTGTATG
CGCACACCCGGCCGCAGTTCTTCTTCGACCACCCGATCCCGATCGCCGGCATCGCCGGAG
ACCAGCAGGCGGCGCTGTTCGGCCAGGCCTGCTTCCAGCCGGGCATGGTCAAGAACACCT
ATGGCACCGGCTGCTTCATGCTGATGCACACCGGCACGCAGGCGGTGCGCTCGCGCAACG
GCCTGCTGACGACCATTGCCTGGGGCCTGGACGGGCGCGTGGAATATGCACTCGAAGGCT
CGATCTTCATCGCCGGCTCGGTGGTGCAGTGGCTGCGTGACGGCCTGCGCATGATCGAGC
GTGCCAGCGACAGCCAGGCACTGGCCGCGCAGGTGCCGGACAGCGGCGGCGCGTATCTGG
TGCCGGCATTCGTCGGCCTGGGCGCGCCCTACTGGCGCAGCGATGTGCGCGGCGCGATGT
TCGGCCTGACCCGTGGCACCCGCAAGGCACACTTCGTGCGTGCCGCGCTGGAGGCGATGG
CCTACCAGACCCGCGACGTGCTTGATGCGATGCAGTCCGATGCGGGCATCGCGCTGACCG
AACTGCGCGCCGACGGCGGTGCGATCGGCAACGACTTCCTGGCCGGCTTCCAGGCCGACG
TCCTTGGGGTGCCTCTGCTGCGGCCGCGGCTGACCGAGACCACCGCGCTGGGCGCGGCCT
ACCTGGCCGGTCTGGCCGTCGGGTTCTGGTCCAGCCGCGAGCAGATCGCCGCGCAATGGG
GCCTGGACCGGCGCTTCGAGCCACAGATGGAAGTGGCGCGGCGCGAGAAACTCTATGCAG
GCTGGCAGCAGGCCGTGGCGGCCACCCTCGCCTTCCACGTCGACTGAAGGTCGTGCCGGC
CGCCGGCCGGCAACCCCATGATCCTTGGCGGCGTTTGCAGATTGCCGGCCAGCGGCCGGC
ACGACCGCATGGCCAGAACGCCCGGAGCGCCGGTCAGAACGCCGGCAGCACCGCGCCCTT
GTACCTGGTCTCGATGAAAGCCTTCACCTGCGGGCTGGTCAGGGCCTTGGCCAGCTTCTG
CACGCGGGCGTCGTCCTTGTTGTCCGGCCGCGCGACCAGGAAGTTCACGTACGGCGAGTC
CTTGCTCTCGATCGCCAGTGCATCCTTGGTCGGGTTGAGGCCCGCATCCAGCGCGTAGTT
GGTGTTGATCAGGGCCAGGTCGACCTGGTCCAGCACGCGCGGCAGCATCGCCGAGTCCAG
CTCGCGGAACTTCAGGTTCTTCGGGTTGGCGGTGATGTCACGCAGGGTCGACAGCGCGTT
GGCCGGATCCTTCAGCTCGATCACGCCGGCCTTGTGCAGCAGGATCAGCGCGCGGCTGTT
GTTGCTCGGGTCGTTCGGGATCACCACGTCGGCACCGTCGCGCAGCTCGGCCAGCGACTT
GACCTTGCGCGAATAGGCACCGAACGGCTCGATATGCACGCCGATCACCTTCACCAGATC
GGTCTTGCGATCGCGGTTGTAGGCATCCAGGTACGGCTCGGTCTGGAAGTAGTTGGCGTC
CACCTGCTTCTGCACCAGCTGGTCGTTGGGCTGCACGTAGTCGTTGAACACGCGCACGTC
CAGGTCCACGCCTTCCTGCTTGAGGATCGGCTTGACCACCTCAAGGATCTCGGCATGCGG
CACGGCCGTGGCGGCCACCACCAGCTTCTGCGAGGGCTCGCCGGACTTGCCGCAGGCGGT
CAGGGCCAGCGCAGCGGCGAGCAGGGGCAGCAACAGGGTCTTCTTCATGGGCGGAGGAGT
TCTCGGGGGGAGTGTCAGGATTTTTCGTAGTTGCTCAGGGCCAGCTCGAGCAGCGCCTTG
GCCTGCTCGCGCAGCATCACCGGCTCGACGATTTCGGCATCCGAGCCGTAGTGCAGCACG
TCCATCAGCAGTTCGCGTGAGACGCTGTACGGCACCTTCAGTTCATAGCGGCCATCGGCC
AGGAAGCGGCCCTGCTGCTTGGAGTGCCAATGCTCGTCGGCCACCCAGCGCGCGGCCTTG
GCACTGAACAGGATGGTCGCCCAGCCCTTCGGCGCACCGGAGAAGATGCCGTAGCTGGCA
CCCAGCTGCTCGTCCAGCTCGCTGTCGGCGACGTCACGGGCAGTGCTGTCGACCACGCGC
GCCTTGTGGATGCGGTCCACGGCGAAGCTGCGCAGGGCTTCGCGGTCATGGTCCCAGGCA
TCCAGGTACCAGTTGTCGCGGTAATGGGTCAGGCGCTGCGGCGAGACGGTGCGCTTGGTC
GGCTCGTCGGTGGAACGGGCACGGTACTCGAACGCCAGCTGGCGGCGCTCCAGCACCGCC
GAGGCCACGCTGCGGAAGCTGCCTTCATCGAACTTGCGGCCGCGGTGCGGGATTACCCGC
ACACGGTCCACCGGCCAGTTGGAGACACCGGCCTGGGCAGCCAGCAGGCTCTCGATACGC
TGCTGCAGCGGCGCCAGCACCGAGGACAGCACGCCGCCGCCGGTACGCGCCAGCAGGTGC
TGCGAGGCCAGCAGGGCGTGCAGCTCCTCCGAGCTGAGCCACAGGCCAGGCAGTTCGAAG
CGGTCGCTCTCGTCGGCCTGGTAGCGGAAGCCGGCCTCGCCGTCGCCCTCGATCGGTGCC
ATCAGCGCATCGCGCAGGAAGGCCAGGTCGCGGTAGACGGTGGCACGGGAACAACCGAGC
TTGTCCTGCAGGGTCGCCACCGTCACCGGATAGCGCGCGGACTTGAGCAGACGATGCAGG
GCGGTGATGCGTTCGTATCGGTCCATACCCCCGATTATGTCCGAGTCGCGGGTCTTGTGT
GGGACGTTTGGGCTATCGTGGTCGCCCCCACCCCCATGGAATGCCCGATGCGCCGGTTGC
CCGCCCTGTCCCTGCTGGCCTGCCTGCTGCTGGCTGCCTGCGATCGCGCACCGGCGCCGG
CCAGGACCGAAGCCCCCGTGCCCGCGGCAGATCCGGCCCAGGCCGTACTCGGCGCCAGCC
AACGCTTTGCGGCCCTGGGCAGTTTCCATGCCGAGCTGGAGGTGCTGGGCGCGCCGCAGC
CGGTGCGCAGTGCCATGGACTTCGTCGCCCCCGACCGCTTCCGGGTGCAGACCCCGGGCG
GGCCGCAGACGATCATTGGCGACACCATGTTCCTGCAGGCCGACGGTGCGATCCGCCAGG
TTCCCACCCCGCCGGGCCTGCTGGAGCAGTGGCGCAATCCCTTGCCGGCCGACGCCCTGC
CTGCCGAACTGCAGGCCGAAGACCTGGGCAGCCAATCGCTGGATGGAGTCGAGACCCGTC
ACTACCGCCTGCGCGGCGCGCAGGCCGGCGAACGCCTGGAGTACTGGGTGGACGCCCAGG
GCCTGCCACGGCAGATCGTGCGCAGCGGCAGCAGCAATGGCCGCAATTTCCAGCTGCGCC
TGCGCTATTCGCGCTTCAACGACCCGGCATTGCGTATCGATCTGCCCTGAATAGGCGTCC
GCGGCAACGTCTGCTGAAGCGCGCCTTGGATCGATTCTGACCGCCATCACGCTTCCAGTA
TCATCACCGGCTGTCAACCGCTTCGGAGAAGCCCCGATGTCCCTGCGCGTGTCCCTGCTG
ATCCCCCTGCTGCTGTGCGCGCCGCTCGCGTATGCACAGGATGCCTCCGAACTGGCGGCG
ATGTCTTCGCCGTGGAGCGGCAGTGGCGGCGAGCTCGGCTTCGCCTCGGCACGCGGCAAC
AGCAGCACCGAGAGCTTCAACGGCCGCCTGCGCCTGCGCTACACCGACGGCGACTGGGTG
CACAGCATGGACCTGGCCGGCCTGCGTTCCAGCTCCAAGGTGACCGAGACCCGCGACGAC
GGCACCACCACCCGCCGCAACAACACCACCGCCAACCGCTACACCGGCAGTGCCGGCAGC
GCGCTGCAGCTGGGCGAGCACCGCCAGCTGACGGCCACGGTGCGTACCGAGCGCGACGAC
TTCGCCACCTACGACCGCCAGAGCTCGTTCGGTCTGGGTTACGGCACCCGCCTGTGGAAC
ACCGAGCGCTTCTCGTTCGACGCGCAGATCGGCCCCGGTGTGCGCCGCACCCACAGCACC
GAGGACGACCGCACCCGCACCGGCATGATCGGCCGCGGCCTGTTCGACATGAAGTACTCG
CTGACCGACAACACCGACCTGGTCAACACCCTGCTGGTCGAATCCGGTTCGTACAACACC
TTCGGCCAGAACGACTTCGGCGTGTCGGTGAGCATGAACGAGCACCTGGCGCTGAAGGCC
GGCTGGCAGGCGCGTTACAACAGTGACGTGGCCGAGGACAAGCGCAAGACCGATACGCTG
ACCACGATGAACGTGGTCTACAAGTTCAAGTAAGAAACGGGCGCCAAGGGCGCCCGTTCT
TCTTCCGGTAGTGCCGGCCGCTGGCCGGCACGACCTGCGATGGCTCAGACGTTCAGCAGT
TCGCCGGCACCGGCATCCAGCAGCATCTTCGCCACCTGCTGGCCCAGCGCTTCCGGATCA
CTGCCTGGGCCCACGGCTTCGGCGCGCACCGCACGGCCGTCGCTGGCGCTGCCAACCAGC
CCCTGCAGGTGCAGGTCATCGCCCTGCCACTGCGCGATGGCCGCCACCGGCACGTGGCAG
CTGCCATGCAACGCACGGTTCATCGCCCGCTCGGCTTCCACGCAGGCACGCGTGGCCGCG
TCATCAAGCGGGGCGAACAACGCCATCAGACGCGCATTGCCACTATCGCACTCCACCGCC
ACCGCGCCCTGCGCCGGGGCTGGCAGCCACTGCGGCGGTTGCAGGCGCGCGACGATGCGC
TCGCCCAGACCCAGACGCTCCAGGCCGGCCACGGCCAGCACGATGGCATCGTAGCCACCG
TTGTCGAGTTTGGCCAGCCGGGTGTTGACGTTACCGCGCAGGTCGAGCAGTTCCAGGTCC
GGTCGCAGCGCGCGCAGCTGCGCCTGGCGACGCAGCGACGAGGTCCCGACCCGCGCACCG
ATCGGCAGCGCGTCCAGCGAGGCGTACAGGTTGGAGACGAAGCCATCGGCGGGATCGTGA
CGGGTCAGCATTGCCGGCAACGCGAACGGCGCATCCAGTTCCATCGGCACATCCTTCAGC
GAGTGCACCGCGCAGTCGGCCTCACCGCGCAGCATGGCCAGCTCCAGCTCCTTCAGGAAC
AGGCCCTTGCCACCGATGGCGGCCAGCGAACGGTCGAGCACTTCGTCGCCGCGAGTGCTC
ATCGGCACCAGTTCCACATGCAAGCCGGGATGGGCCTGGCGCAGGCGGTCGGCGACGTGT
TCGCTCTGCCAGAGGGCGAGCGGGCTCTTGCGGGTGGCGATGCGGACGGTTTCCATCCGG
TCATTATCGCGCCTTCGGCGCGGATACGGCCAACGGCGGAGCCCCTCGTGGCTGGAGCGA
ACTGCTGGATCATTGCACTAGGCCGGGCGGGGGGGGGGGGGGGGGGGGGGGGGGGGGGCC
GGCGGGGGGGGGGGGGGGGGGGGGGGGGCGCGGCGCCCCCGGGCCGGGCGCGCGCCCCCC
CCCCCCCCCCCCCCCCCCCCCCCCCCCCCCCCCCCCCCCCCCCGGCCTCTGACAGTTTCC
GTGTGCATCAGCCACGGAAGA
>contig00033 len=44780 cov=33.8 corr=0 origname=NODE_33_length_44780_cov_33.843672_pilon sw=shovill-spades/1.0.4 date=20220914
GGTAGCTCAGGTCGGTCCATTCGGTGGTCATGCCCACCGGCAGCACCTTGCCGGCGATCT
CGGTCAGCTTGGTCATCGCCTCGGCCGAGGACAGCAAACGCGGGTCGGCTTACATGGACG
TACTTGCAGCGTCCCCCGCAACCGGACCCACCCCGCCATCCCACGGATAGCCAGCTTTTG
ATGTTGATCTTGCCGGCCAGCGGCCGGCACTACCACGGGTGCCGGGCGGCAGCCCGGCAG
CCCGGCAGCCCGGCCCAAGCTCCCCACCCACGCAGGTAGAATGCGCACATGGCTCTCTCC
CTGCTCAAGTCCCTCAAGCCGGTCGCTGGCCGCGCCCTGCAGATCGCCCTGAACCGCGCG
CTGGCGCTGGATCCGGATACCCGCCATGGATTGGCCAGCCTCGACGGCCGGCATATCGAC
CTGACCCTGGAAGCGCCGTCGCTGGCCATGCGCATCAGCGTCGACGGCGACCAGCTGCGG
GTCGGCCCGGTGGATGCGCAGGAAGCCGACCTGGCCGTGCGCAGCAGCCTGGCCGGCGTG
CTGGCGCAGCTGCCGCTGCTGGCCAACGCGCGGCGCGGCGACAACAACGGCAAGGGCCGT
GTGCGCGTGGCCGGCGATGCCGAGCTGGCGCGCCGCCTGCAGCAACTGGCCAAGGGCTTC
GATCCGGACTGGCAGCAGCCTTTCGTCAGCGTATTCGGCGAAGTACTGGGCGTGCAGGTC
GCCAACACCCTGCGCAGCGCCCTGCAGCACGCGCGCCAGGGGGCGATCGACCTGGCCCAC
AGCGCCGCTGAGTTCATCACCGAGGAGTCGCGCGATGTGGTGCCGCGCGCCGAGCTGGAT
GCCTTCCACGACGACGTGGACGTGCTGCGCGATGACGTGGAGCGCCTTGGTGCACGCGTG
CAGCGCCTGCGGGGTGCCGCATGAAGGCCGTGCTGCGGGCCAGCCGCATTGGCCGGGTGA
TCCTGCGTTACCGCCTCGACGACCTGCTGCAGGGCACGCCGGCCGAGCGCTGGCTGCGCC
TGGCCAAGCCGTTCGTGCCGCGCGCCTCGGCCAGCATCGCCTCGCAGTCGCGCGGTGCGC
GCCTGCGCCTGGCACTGCAGGACCTCGGCCCGATCTTCGTCAAGTTCGGCCAGATCCTGT
CCACCCGCCGCGACCTGGTGCCGCCGGACGTGGCCAACGAGCTGACCCTGCTGCAGGACC
GGGTCAAGCCGTTCGATGGCGAGACCGCGCGCCGCATCGTCGAGGACGCGCTCGGCCTGC
CGGTCAGCGAGGCCTTCGCCAGCTTCGACACCGAACCGCTGGCTTCGGCCTCGATCGCGC
AGGTGCACGCAGCCACGCTGGCCGATGGTCGCCAGGTGGTGGTCAAGGTACTTCGACCGG
GCATCGAGAAGCAGATCGACGCGGATATTGCCCTGCTCAATTCGCTGGCCGCCCTGGTCG
AGCGCACCCATCCGCGCGCCGACAAGATCCGGCCGCGCGAAGTGGTGGCCGAGGTCGAGA
ACACCCTGGCCGCCGAGCTGGACCTGCAGCGCGAAGGCGCCAATGCCAGCGTGCTGCGCC
GCTTCTGGGAAAACAGCGACGATCTGTACGTGCCGGAAGTGATCTGGAGCCACACCGCAG
AGCGCGCGCTGACCCTGGAGCGTGTGTGGGGCATCCCGTCCGATGACATCGCCGCACTGG
ACAAGGCCGGCATCGACCGCAAGGCGCTGGCCGCCAAGGGCGTGCGGGTGTTCTACACCC
AGGTGTTCCGCGACAACTTCTTCCACGCCGATGCGCACGCCGGCAACATCTGGGTCGACA
CCGATCCGGCGCGCCGCGCCAATCCGCGCTTCATCGCGCTGGATTTCGGCATCATGGGCC
AGCTCTCGCAGGAAGATCAGTACTACCTGGCCGAGAACTTCATGGCCATCTTCAACCGCG
ATTACCGCCGCATCGCCGAACTGCACGTGCAGGCGCGCTGGATGCCCGACAACGTGCGCA
TCGATGACCTCGAGGCCGCCGTGCGTTCGGTGTGCGAACCGTACTTCACCCGTCCGCTGT
CGCAGATATCGCTGGCCGAAGTGCTGATGAAGCTGTTCCGCGTGGCCCAGCGTTACCAGC
TGACCCTGCAGCCGCAGCTGATCCTGCTGCAGAAGACCCTGCTGAACATCGAGGGCGTCG
GCCGCCAGCTCGACCCGCAGATCGACATCTGGGCGGTGGCCAAGCCGGTGCTGGCAAAGA
TCCTGCGCGAACGTTACAGCCCGCGCCGGGTGGTACGCGAGATCGGCAAGCGCCTGCCGG
AAATCATGACCCATGCACCGGACATGCCGCGCCTGGTGCACGCCTGGCTGACCCAGCAGG
TGGAAGGCCGCCACGAACTGTCGATGCGTTCGCGCGACCTGGCCGCACTGGATGCCAGCG
TGCAGCGCCTGCAGAAGCATGCGGTCGGCGCGATCACCGGCGTCGGCCTGCTGGCCATCG
CTGCACTGATGTATGTGCTGCAGCCGCCGGGCTGGTACTGGGGCGACGTGCCGGCGTGGA
GCTGGCTGTCCGGTGCGGTCGGCGCAGTGGCGCTGCTGCGCGCGTGGTGGAAGTAGGCCC
CATGCTGCAGGCACTCAAGGACGAACTGGCCCGCTTCGGCGCCGACAACGACGCACGCGA
AAGTGCGCGCGGCCGACGCATGCTCAACATCACGCCGGAGACCGGTGAATTCCTGTCGGT
GCTGGTGCGCTTCGGCACTGCGCGCCGGGTGCTGGAAATCGGTACGTCCAACGGCTATTC
GACGCTGTGGCTGGCCGAGGCAGCCGCCGCCATCAACGGCCACGTGACCACGCTGGAATA
CGCCGAGGACAAGGCGGCGATGGCGCGTGACACCTTCGCGCGCAGTGGCCTGGCCGATCG
CATCACGCTGGTCCACGGCGATGCCGGGCCGTGGCTGGCAGAGGCCGCCGATGCCAGCAT
TGACCTGCTGTTCCTCGATTCGGACCGCGGGCAATACGCCGGCTGGTGGCCGCAGCTGCG
CCGCGTGCTGCGTCCGGGTGGCCTGCTGGTGGTGGACAACGCCACCTCGCATGCGGGAGA
GATGGAACCGCTGCGGACGCTGCTGGACGCTGATCCGGACTTCAGCACCAGCCTGGTGCC
GGTGGGCAACGGCGAGCTGCTGGCCGTACGCAACGCCTGACCGCCGTGCTGCCCGCGCCT
GATCCGGTAGTGCTGGCCGCGCCTGATCTGGTAGTGCCGGCCGCTGGCCGGCAAGCCCAG
CAGCCAGACGATCCGCAGGCAGCCGGCCAGCGGCCGGCTCTACCGCATTCAGTGCCCAGC
CTCGATAATCCCGCCGTGAGCACCGAACCTGACACCCTCGCCGCGGTCGAGACTGAAACC
GCGCCCCTGCAGCTGCTGCACCTGGATGAGCGCCTGGCCGTGGTCAACAAGCCTGCCGGG
CTGATGGTCCACGACAGCAAGCTGGCCCGTGGCGAAGACGACTTCCTGGCCGACCGCCTG
CGCGAGCAGCTGGGCCGCCCGATCTTGCTCGTGCATCGCCTGGACCGGGCCACCAGTGGC
TGCCTGCTGCTGGCCTTTGACCGCGAGACCGCCAGTGCGCTGGGCAAGGCGCTGATGGGT
GGCGAGGTGCTGAAGGACTACCTGACCGTCTGCCGGGGCCGGCCGGCCGAACTCGCCTGG
CAGGTCGATCATGATCTGGACGGCGGCCCGGGCAAACCGGTGAAAAAGCCGGCGGTCACC
GACTTCCAGCGCCTGGCCACCGGAGAGTTGTCGGTGCCGGTCGGTGAATTCACCAGCTCG
CGTTATGCGTTGCTGCGCTGCCAGCCACAGACCGGGCGCTTCCGGCAGATCCGCCGGCAC
CTCAAGCACCTGTCGCATCACATGATCGGCGACACCAGCCACGGTGATGGCCGCCACAAC
CGCATCTTCCGCATGCAGGGCGTGCACCGCATGCTGCTGCACGCCGAGCGCCTGCGCTTC
CCGCATCCTGAGGGTGGCAACGTGGATGTCAGTGCGCCGCTGGATCGTGAGTTCCAGAAG
GCGCTGGACCTGTTCGGCTGGCAGGTGGACCTATAGACGGTAGTGCCGGCCGCTGGCCGG
CATCTGCCTGATCCCAACCGTACGAGGTTGCCGGCCAGCGGCCGGCACGACCTCACTTCT
TTTCCGGCTCGTTGACGATCGCTTCCAGGTCCTTCTGCAGGTCCGCGAACAGCGGCTGCA
TGCGCGCCTGGATCGCCACCATCACGTTCTGCATCAGGGCCGGGGTCTTGTCCAGCAGGC
TCTGGCCGGCCGCGCTCTCGTAGAACTCGGCCATCGCCAGCACGTCTTCCTTGCTGAAAG
TCTTCTTGTACAGGTCCACGTACATCGGCCGCAGCTGCTGCCAGGACAGTGCCTGGCGCA
GGGTCTGGCTGGTCCGTGCCTGGATCCGCTTCAGCTGCTCCTGCTGCTGGGCATTGAGCT
GGCGCTGTGCGGCCACCTGCTGGAACTGCTGCTGCTGCATCGCCTCGATCTGCGGCAGCA
TGGTGTCGATCATGCTCTGCGCACGTGACGCGGACAGCAGACGGTTGATGTCGCCATCGG
TCGGCGGCGCGGCCAGGGCGGGGACACTGGCCACGGCCAGCGCCAGCAGCAGGGCGGCGC
GGCGCAGCAGGGACGGCAGGGCGGGTGCGGAGCGGGTCATGCGAAGCTTCCTGCGGTACA
TGGGACGGCCAGCATACCCGCAGCCAAGGCGAAGGCGGCGTGTTCGGTACCTGATCGGCG
GCATACGGCGCGCGATGCGCACTCCGACACGTGGCTGCCGCTACAATGCGCGGATGGGCA
GTGGACCGGTCACCATCAACGCGCAGCTTGAAATCCCCGACGGCGAGATCGTCGAGCGGT
TCGTGCGTGCCAGCGGTGCCGGTGGCCAGAACGTCAACAAGGTCTCCACTGCGGTGGAAC
TGCGTTTCGACGTGGCCAACTCGCCCTCGTTGCCCGAACCGTTGCGCACGCGCCTGCTGG
CGCGGCGTGACCGGCGCATGACCGGCGAAGGCGTGCTGGTCATCGACGCGCAACGTTTCC
GCACCCAGGATCGCAATCGCGAGGATGCGCGCGAGCGGCTGGCGGCCTTCATCCAGGCCG
GGCTGAGCGTGCCCAAACCGCGCAAGGCCACCAAGCCGACCCTCGGGTCGAAACTGCGTC
GTCTGGACGCCAAACGCGGGCGCGCGCAGATCAAGCGCGGGCGCTCATCACGTGACTGGG
AGTGATTGCTTGAACAACCCGACTCCGCTGCTGCCGGCCGTGCCGCCGCAGATGCCACAG
GTCAAACCCAACGCCTTCCTGCGCTGGCTGGCGCGCTGCACCCTGCGCATGGGCGGCTGG
AAGGTGACCGGCACCCTGCCTGACATCCCGCGCCTGGTGTTCATCATCGCGCCGCATTCG
TCCAACTGGGACGGCCTGTGGGGCATGGCGGCCAAGATCGCGCTGGGCATGAAGGTGAAG
GTGCTGGGCAAGGCCTCGCTGTTCTGGTGGCCGCTGGGGCCGCTGCTGCACAAGCTGGGC
GTGATCCCGCTGGACCGCAGCTCGCCGCAGGGCACGGTGGGCCAGGCGGTGGACCTGCTG
CGCAACAACGAGAAGATGTGGTTCGCCATCACCCCCGAGGGCACCCGAAAGGCGGTGAAG
GAGTGGAAGGCCGGCTTCCTGAAGATCGCCCGGATGGCCGACGTGCCGATCCTGGCCGCC
TATTTCCATTACCCGGAAAAGACCATCGGCATCGGCCCGCTGTTCCAGCCGACCGGCGAC
GATGCTGCCGACATGGCCGCCATCCGCGAGTTCTACCGGCCGTGGATCGGCAAGACCCGC
GGCACGGTCTGAGCCGGCCGCAGGCCGTCGCATAGACGCCACGTCCGGCACATGCCGGGC
GAGCGCGACAGGAGTAGGGTGGAGGGCTGGTATTCCATACCGTCTGCCCAAGGAGCGTTT
TACATGTCGCGTACCGTAGTCCTGGCCGCCGCCATCAGCCTGGCGCTGGCGGCCTGTTCC
GGCAAGGAGTCCACCCCCGTGTCCGATGCCCAGAAAGCCCCGGCCCAGCAGCCGGCCGAA
GCCTCCACCAATCCGCTGCTGAGCGCCAGCACGCTGCCGTTCCAGGCGCCGCAGTTCGAC
AAGATCAAGGACAGCGACTACCTGCCGGCCTTCGAAGAAGGCATGCGCCAGCACCTGGCC
GACGTTCGCAAGATCGCCGACAGCAGCGAGCCGGCCACCTTCGACAACACCATCGTGGCG
ATGGAGCGCAGCGGCGAGACCCTGACCCGCGTGTCGCGCATCTTCTTCGGCCTGGTCCAG
GCCGATACCAACGATGCGCGCCAGAAGATCCAGGAAGAAGTGGCGCCGAAGCTGGCTGCG
CACCAGGACGAGATCAACCTCGACCCGAAGCTGTTCGCGCGCGTGAAGTCGATCTATGAC
CAGCGCGACACGCTTGAACTGGATCCGGTGCAGAAGCGCCTGGTCGAGCACTACTACGAT
GGCCTGGTGCGCGCCGGCGCACAGCTGTCCGACGCCGACAAGGCATCGCTGCGCAAGCTC
AACGTGGAAGAAACCACCCTTTCCACCCAGTTCCACACCCGCCTGGTGGCCGCTACCGCC
GCTGCGGCCGTTGTCGTTGACGACAAGGCCAAGCTGGCCGGCCTGGACGAGGATGCGATC
AACAACGCCGCCAACGCAGCGAAGGAGCGCAAGCTGGATGGCAAGTTCCTGCTGCCGCTG
CAGAACACCACCCAGCAGCCGGTGCTCGGCTCGCTGAGTGACCGCGACCAGCGTGCCGCC
GTGCTGAAGGCTTCGGAAACCCGCGCCGAGCGTGGCGATGCCAACGACACCCGGCAGACC
GTGCAGCGCCTGGCCCAGCTGCGTGCGCAAAAGGCCAAGCTGCTTGGCTTCGGCACCTTC
GCCGACTACCAGCTGGGCGACCAGATGGCCAAGACCCCGGCTGCCGCGCTGAAGCTGCTG
ACCGACACCGTGCCGGCCGCTACCGCCAAGGCGCGCGCCGAAGCCGGCGAGATCCAGAAG
GTGATCGACGCGCAGAAGGGCGGCTTCCAGGTCGCCGCCTCGGACTGGGATTTCTACGCC
GAGCAGGTGCGCAAGGCCAAGTACGATCTGGACGAGTCGCAGATCAAGCCGTACTTCGAA
CTGGACAACGTGCTGCAGAACGGCGTCTTCTACGCCGCCACCCAGCTGTACGGCATCACC
TTCAAGCCGCGTACCGACATTCCGACCTACAACCCGGACATGAAGGTGTACGAAGTGTTC
GACAAGGACGGCACCTCGCTGGCCCTGTTCTACACCGACTACTTCAAGCGTGACAGCAAG
TCTGGCGGCGCCTGGATGGACGTGTTCGTCGAGCAGGACGGCCTGACCGGCGCCAAGCCG
GTGGTCTACAACGTCTGCAACTTCACCAAGCCGGCCGCCGGCCAGCCTGCGCTGATCAGC
TTCGACGACGTCACCACCATGTTCCATGAGTTCGGCCATGCACTGCATGGCATGTTCTCG
AACGTGAAGTATCCGTCGATTGCCGGCACCGCCACCTCGCGCGACTTCGTCGAGTTCCCG
TCGCAGTTCAACGAGCACTGGGCGCTGGACCCGAAGGTGTTCGCCAACTACGCCAAGCAC
TACAAGACCGGCGAGGCGATGCCGCAGGAGCTGGTCGACAAGATCCTCAAGGCACGCAGC
TTCAACCAGGGCTATGCGACCACCGAGTACCTGTCGGCCGCACTGCTGGACCTGGCCTGG
CACACGCAGAAGGCTGACGCGCCGCTGCAGGATGTCGGCGCCTTTGAAGCGAGCGCGCTG
AAGAAGTTCAAGGTCGACCTGCCGCAGGTGCCGCCGCGTTACCGCACCACCTACTTCGAC
CACATCTGGGGTGGCGGTTACTCGGCCGGCTATTACGCCTACTTCTGGGCGGAAGTGCTG
GACCATGACGCCTACCAGTGGTTCACCGAACACGGTGGCCTGACCGCCGCCAATGGCCAG
GAATTCCGCGACAAGATCCTCTCGCGCGGCAACAGCGTGGAGCTGTCGACCCTGTACCGC
GATTTCCGCGGCAAGGACCCGTCGGTGGAACCGCTGCTGAAGTTCCGCGGGCTGAAATAA
GCGCGACCTGGAGTACGAAAGAAATAACGGCGGGGGAAACCCCGCCGTTTTTCGTTGAAT
CGATGCCATCGACAGATTCCGCAGTTTGCCGCTCATCCACGCATGGCGTGGATCCATGTA
TCGACCAAGGTCGACACCCACCAAAAGCAGGCCATGCTGTTCCGACAGTTCGCGGAGATC
TGTCGAAGGCGGGGTGGGTCCGGTTGCGGGGGTGTCCGCGGCATGGATGCCGCGGCCAAG
CTTACAGGGACGTACTTGCAGCGTCCCCCGCAACCGGACCCACCCCGCCATCCCCCAGGA
AACCGGCTTTGGCTGTTGCTGTTGCTGTTGAGGTTGCCGGCCAGCGGCCGGCACTACCGG
GTGCCGGGCACAGCCCGGCCATCACGTCCCCACGTGTACCCGGTTGGCTTGTTCGGCCAG
CCCCAGGTGATCCAGCGCGATGTCCAGCGCCAGCACATAGCTCTGCGCACCGTACCCGGC
GGCGATGCCCAGGCGCTGGCCGACACCGGCCGGCAGGCACGGCTCGGCCACCGCGCCGTC
GTCATGTACTTCCACGTAGGCGTTGTGCAGGTAGGGCAGCAGGCGCTGAAGACGCAGGCT
GTTTGCACACGCACCCGGGTCCAGCAGCGTCACCTCGCCGCGGCTGTGGTCGGCCACGCG
CAGGGCGTCCAGCAGTTCCTGTTCCGAGCCGCAGGCGCGTATCGCCACGCTGGTGCCGGC
GTCGATCGCCCGGTGCACCAACGACTTCAGTACCGGTGCCGGCAGCGGCATGGCGGTACG
GATCAGCGCACCGGCGGCTTCCGGGCCACGGATGATGAAGATCGACATGGCTCAGCCCTC
CTGCGCCAGGCGGCGGCCGACGATGGCCAGCGACAACGGATAACCGGCCTGCTGGCTGCG
CTGGTCGATGACCACCGCCGCCGGGCCATGCTGCAGTCGCAGGCGCGCCTCCAGGCCGGG
CTCGCTGGGTGCCTGCAACTCGATGTACTGCGCCGGCAGCCGTTCCAGCGCCGCCTGCAG
CGCACCGCCCTCGGCCTGCCATTGCGCCTCGTCGGCCACGCCGACATCCAGCAGCACCCA
GTCGGCCGAACGCGCCTGCGGCTGGCACAGGCACTGGCGCACTTCGGACAGGCTGGCGCA
GTCGCTGCACAGCACGCGATGGCCGTTCAGCTGCGCCGGCAGCTGCGGGCGCGGCACGGA
CGAAGATGCGTGGCGGATCACCAGGAGGGTCATACAACACCTTGCGGAATGCGCCCTGCG
GCGCGGTGGGCACACGATGCGCGTGCTGGCCGTAAAGGTGCGATGCCCGCGGCCGGTCCC
GCGCGTAAAACCTGCGTAACCTGGCGCTACCGGGAACCTCTCCCCCCATGTGTGGTCTGA
TGCAGCTACCACCCACCCGGAGCCTGCCATGGACGCCGTTGCCCGCCCTCCCTTTTCTGA
TCGCGCGCTGGCCTGGCTGAAAAAGGAGGCGCTGCCGTTGCTGGTGATGCTCGGCCTGCT
CGCCGCCGCCCGCGATACCCTCGCCAACCACTACGTGGTGCCCAGCGGTTCGATGCAGCC
GACCCTGCAGCCCGGCGACCGGGTGGTGGTGGACATGCGCGCCTACGGCCTGCGCCTGCC
ATTCACCAGCAGGGAACTGATGTCCACCGGCACGCCGCAGCGCGGCGAAGTGGCGGTATT
CGATTCGCCAGCCGACGGCACCCGCCTGATCAAGCGCGTTGCCGCAGTGGCCGGTGACCA
TGTACAGCTGCACGAAGGGCACCTGACCATCAACGGCCAGCCGCTGCAGACTGCGGACCT
GCAGGATGTGGAAGCCTTCGGTGAACGCCGTGCCAGCCTCGATCTGGACATGGGGGGCGG
CCCGGACATCGCCGACCTGGTGGTGCCGGACGGCAAGGTGCTGGTGCTGGGTGACCACCG
TGGCAACAGCTTCGATGGCCGCTTCTTCGGCTTCGTAGATGCCGACAAGGTCTACGGCCG
TGCGGTGGCGGTGTACTACCGCCGCGGCGACGGTTTCGAGTGGCAGCGCCTGTAAGCTGA
ATTGATACTTCTTGAGTATCAATCCTGACTTATCAGGTTATGGATCGACTGGATGGACGG
GCCTAGTCTGAGGCCCGTTCCCTCCCACGCCCGGCCGTCCCCACCGGCCCTTCGATTCCA
TGACTGGCGAAACTGCGGCGGCCGTTGAAGGCCGTCCCTCCACTCTCGATACCGGCACCG
ACACCCGCATCCAGCAGGGCACCCCGGCCTTCCGCCGCACCGCGCTGGCGCTGTTCCTGG
CCGGCTTCTCCACCTTCGGCCTGCTGTACACCGTGCAGCCGCTGCTGCCCGAGTTCAGCC
GTCACTTCGGCGTGTCCGCCGCCGGCAGCGCGATGTCGCTGTCGTTGACCACTGGCACGC
TGGCGGTGGCGATGCTGCTGGCCGGCCTGCTGTCCGACGCGGTCGGCCGTCGCCCGTTGA
TGATCGTTGCGCTGTTGGCGTCGGCCATGCTGTCGCTGTGCACCGCGCTGGTGGACGACT
GGACCACGCTGCTGGTGCTGCGGACCCTGCTTGGCCTGGCGCTGAGCGGCGTGCCGGCGG
TAGCGATGACCTACCTGGTCGAGGAAATGGACAGCCGCGCGCTGGGCCTGGCGATGGGCC
TGTACATCGGCGGCAACGCCATCGGTGGCATGAGCGGGCGCCTGCTGGCCGGCATCATCG
CCGACCATTGGGGCTGGCGCTGGGGCATCGGCGTGGTCTCGATCATCGCCGTGGCCAGCA
CCGTGCTGCTGTGGCTGCAGCTGCCGCCGTCGCGTCACTTCCATGCACGTCGCGGCGGCC
TGCGCCAATTGCCGTCGCGCTGGCGCACGCTGTTCGCCGACCCGGGCCTGCCGTGGCTGT
TCGCCACCTCGTTCGTACTGATGGGCGTGTTCGTCACCCTCTACAACTACCTGGGCTATC
ACCTGCTGGCGCCGCCCTACCATCTCAGCCAGACCGTGGTCGGGCTGATCTTCAGCGTCT
ATCTGGTGGGTACCTTCAGTTCGGCGTGGATGGGCCAGCAGGCCACGCGCTACGGACGCG
GCCGCATCCTGTCGATCTCGTTCGCGCTGATCGGCGCCGGCATCGCGCTGCTGGCGATGC
CGTGGCTGAGCACGATGGCGCTGGGTATCGCACTGGTGACCTTCGGCTTCTTCGGTGGTC
ATTCCGTGGCCAGCAGCTGGGTTGGAAGCCGCGCCGGTGCGATGCGTGCGGAAGCCTCGG
CGCTGTACCTGTTCGCCTACTACCTGGGGTCCAGCGTGCTGGGCGGTGTGGGTGGCCTGG
CCTATGCAGCCTGGGACTGGCTTGGCGTGTGTGCGTTCGCCGCCGTGCTGACCCTGATCG
GCGGTGGCATCGTCTGGGCGCTGCAGCAGCGCGCGCCGCAGCCGGTCACGGCGTGACCCA
ACGCACGGTAGTGCCGGCCGCTGGCCGGCAACCACGGTGTGGCGGGTCTGCCGAGGTAGA
GTCGACTGTTAGTCGACTGCTCTTCCATCAGATCGCGAAAACCCCGCGCTGCGCGCGATA
GTCGACTAACTGTGTAAACCCACCACGTTGTTCAGCGGGATTCTGGAAATAGGCGGCTGG
CTGCCGATCCCCATGTGGGGTCGGTGCCAGTTGTAATGATGCAGCCATTCAGGTAGCACG
GCGTTGCGTTGCTCTGACGAAGCGTACTCGCAGGCGTAGGCCCATTCACGCAAGCTGGTC
TGGATGAAGCGCTCGGCCTTACCGTTGGTTCGCGGGGTGTAGGGCTTGGTCCGATAGTGC
TTCATGCCCAACGAGGCGACGAGTCGAGCGAAGACGCCGGAGCGATAGCAGGCGCCGTTG
TCAGTCAGAACACGCTGGAAGGTGACCCCCAGCGTCTTGTAGTACGCCAAAGCGGCCAGC
AGCGCTTGGCAGGCCGTTGAGCCCTTCTCATCGGTGTGAACGCTACTGAAGGCGACTCGG
GAGTGGTCATCAATGGCCACATGGACATAGCCCCAGCCACCGCCGCCAGCATTGCCACGC
CGATTCGGATCGACCCGGTGTCCGGGCCGGTGGAAGTTGCCGAGTTTCTTGATATCCAAG
TGCAGCAAGCCGCCCGGGCTGTCGTACTCATACCGGACCGCCTTCTTCGGTGGGTCCAGA
AGGCACAGGCGATTGAGTCCTCGTCGGCGCATCAGTCGTGAAATGGTGCTGTGAGCCACA
CCCAATGCCTTGGAAATGGTCAGGTAGGTTTGCCGTTGACGTCGACGCTGGACGATCTGC
TCTACCAATGCCTCAGGGGTGCCATGGGGGCTGCGGCTGGGCCGAGAGCTGCGGTTCTGC
AGCCCAATCAGGCCCTCGGCTCGATACCGGGCCGGCCACTTGTAAGCCGTGCGTACACTC
ACCCCGCAAGCCTGGGCGGCCTCTTCTGGCCGAAGGCCTTGCTCAGTGATGCGGCGGACA
AGAAGTTCTCGACTAAACGGCGTCAAACGGGCATTTTTATGGTGGTTCATCCGGGCTCTT
TGGGGTCTGGAGAGGTGTGGTAACCACCATTTTCCAAAGATGCCCCGGATGAACAACCTA
CCGAGAGATCACAACTAACAGTCGACTCTACCGGCGAATGCCCCGCGCAGCAGCGTGGCG
AAATTGCGGATCAACGGGGTTACCCGTTCGCGATGCCACGCCAGCTGCACTTCCGAATGG
GCACCGGCATCGGCCAGCGCCACGAAGCGCGATCCTTCCACCCGGATGTGATCGCACGAA
GACGGCAGGATCGCGGCGCCCAGGCCCGCGGCGGCCAGGCTGATCAGCGTCGAGGCTTCA
CCCGCCTCCTGCACGATGCGCGGCGTGAATCCGGCAGCCGCGCACAACGCGATCATGTGG
TCATGGATGCCGGCACCGGCACTGCGGCGGAACGCCACGAATGGCTCCTGCGCGAAGTCG
CGCAGCGACAGCGTGCCCTGCTTCGACAGTCTGCGCAGGGCAGGATGGTCGGCATGCACG
ATCAACGCCAGCGGATCGACGAACAGGCTGTGCGCCACCAGTTCCGGCGGCAGCGCACGC
TTGCGGATGATGCCCACGTCCAGTGAGCCGTCGAGCAGCGCGTCGATCTGCTGCAGGGTG
TTCATCTCGCTCAGCTGCAGCCGCACCTGCGGATACTGCTGGCGGTAATGCAGGATCGAA
CGCGGAATCTGCGGCGACAGCGGCGTGGCGCGGGTCAGGCCGATGTGCAGTTCACCCTGC
TCACCGCGCTGCGCGCGCTGTACCTCGTCCACCGCCGTCTCCACCTGCTGCACGATGGCG
CGTGCACGTTCCTGCAGCAGCTCGCCCGCAGGCGTCAGCTGCACACGACGATGGCTGCGC
ACGAACAGGCGCGCACCGATCAGGTCCTCCAGCTGGCGGATCTGCTGGCTGAGCGGCGGC
TGCGACATGCCCAGCCGCTCCGCCGCCTGGCCGAAGTGCAGCGTATCGGCAACAGCGAGG
AAGTAACGCAGGTGGCGGAGTTCGATGGACATGCGGCCAGTTTATTCATCGTCAGCCGGA
AATGAATCAGAGATGGGATCCGATCCCGTGCCGACCAACGGTCGGCACCCACCAACAGCA
GCTGGCACCAACAGCAGCAACCAACTGTCGAAGGCGGGGTGGGTCCGGTTGCGGGGGCGT
GAGCCGCATGGATGCGGCGACCGAGCTTACAGGGACGTACTTGCAGCGTCCCCCGCAACC
GGACCCACCCCGCCATCTCACGGAAGCCCGGCTTTTGACGTTGCAGTTGCAGTTGCAGTT
GCCGTTGACGTTGATTCGGCAGGTGCAGGGCGCAGCCCTGCCGAACACCCCTCACCGCTC
CGAATGCCCGCTCTGGTCGTAATCGCGCGGGCTGAACAACTCCGGCTGGATCAGCTCGAT
GAACGCCCGCGCCTGCGCCGACAGCGCCTTGCCCCGGCGCACGATCACCCCGTAACTGCG
TTCCGGGAACCAGCGCTTCATCGACCGCGCCGCCAACCGCTCGCGGTCGGCCTCGTTCAG
GCACAGCGCCGGCACGATCGAAATGCCCATGCCCATCGCCACGTACTGCTTGATCACCTC
CCAGCCGCCGACCTCCAGTGCCACGGTGTAGGCGATGCGGTGGCGCTGGAACACCTGGTC
CACCAGGCGATAGGTGATCTGCCGCTTCGGCGGCAGTACCAGCGGATAGCGCGCGATGTC
GGCCAGCTCCAGCTCGCCGCCACTGGCCAGCGGATGATCGTGCGGTGCGATCAGCACCTG
CTCGAAGCGGTAGGCCGGGGCGTAGCTCAGGTCGGCCGGCACATCGGTCATCGAACCGAT
CGCCAGGTCGGCGGCATCCTCGCGCAGCAGGTCGGTGCCGTCGGCGCTGATCGCGTTGTG
CAGGGTCAGACGCACGTCCGGGTGATGCAGGCGGAAGCGTTCGACGATCTTGGGCAGCAG
GTAGAGGATGGTGGAACTGTTGGCGGCGATGTTCAGTTCGCCCGCATCCAGTCCGCGCAC
CTTGTCGCGGAAGCGCGCCTCCAGCCCGTCCAGGTTTTCCACCAGTGGCTGCGCCATTTC
ATACAGCAGCTGGCCCTCGCGGCTGGGCACCAGGCGCCGCCCGCTGCGCTCGAACAGCGG
CACCCCCAGCTCCCGCTCCAGCGCCTGCAACTGAAGGCTGATCGCCGGCTGGCTGACGAA
AAGTGCCTCAGCCGCCCGTGAGACCGAACCCAGGCGCACGGTCTGGCAGAACGCGCGCAG
CGGCTTCAACCGGTCGGATTTGTAGGAAAAACGCGGACTTGGCGAGGGGCGCGTGGTCAT
GGCGTCACAAGTATTAGCACAATTTATGTAAAGCATTGCAAAAACTGTTTTGCCAAATAC
TCCGGCCCAGCGGCACCGTGGAGTCGTTCCCCCACCGCTGGAGTCGCCCCATGTCCGCCG
TCGCTTCCGCTGTTCCCACCCCTGCCAGCAAGGCTACCCCCGGCATCGCCCTGGCGACCC
GCGTGGCCGGCCAGGACACCGTGCTGCCGGCGCCGCTGCTGGCCCTGCTGGTGTCGCTGC
ACCGTGCGGTGGAACCGGGCCGGCAGGCACGGCTGCAGGCCCGCCGCGAGCGCCAGGCGT
TCTTCGATCAGGGCGGCCTGCCGGACTTCCGCGAAGACACCACCGCGATCCGCAACGGCG
ACTGGCGCGTTGCCCCGCTGCCGGCCGCGCTGCAGGACCGCCGCGTCGAGATCACCGGCC
CGACCGACCCGAAGATGGTCATCAACGCGCTGAACTCCGGCGCCAAGGTGTTCATGGCCG
ACTTCGAGGATTCGACCTCGCCGACCTGGCGCAACCTCCTGGCCGGCCAGCAGTCGCTGG
CGGCGGCGGTGCGCGGTGACCTGCAATTCACCGCTGCAAATGGCAAGCACTACAGCCTGC
GCCCGTACGACGAGCAGGCGGTGCTGATCGTGCGCCCGCGCGGCTGGCACCTGGACGAAA
AGCACGTGGCCATCGACGGCCAGCCGCTGGCCGGTGGCCTGTTCGACGCGGCGGTGTTCG
CCTTCCACAACGCCCGCACCCTGCAGGCGAAGGACCGCGGCCCGTACTTCTACCTGCCCA
AGCTGCAGAGCATGGAAGAGGCGGCGCTGTGGGAGACCGCGCTGTCGCACATCGAAGGCA
TGCTCGGCCTGCCGCATGGCCAGATCAAGGTGACGGTGCTGATCGAAACGCTGCCGGCGG
TGTTCGAGATGGACGAGATCCTGCACGCGCTGCGTGACCGCATCGTCGGCCTGAACTGCG
GGCGCTGGGACTACATCTTCTCGTACCTGAAGACCTTCCGCCGCCACGCCGATCGCGTGC
TGCCCGAGCGCGGCCAGGTGACCATGACCCAGCCGTTCCTGAAGGCCTATTCGGAACTGC
TGATCCAGACCTGCCACCGCCGCGGTGCGCATGCGATGGGCGGCATGGCCGCGCAGATTC
CGATCAATAACGATGCCGCCGCCAACGAACAGGCGATGGCCCGCGTGCGCGCCGACAAGC
TGCGCGAAGTCACCGCCGGCCATGACGGCACCTGGGTTGCACACCCGGCGCTGATTCCGG
TGGCGATGGCGATCTTCGACGAACACATGCCCGGTGCGAACCAGCACAGCGTGCTGCGCC
AGGACGTGCGCGTCGGCCGCGACGAACTGATCGCACGGCCGCCGGGCACCATCACCCGCG
CCAGTTTCGAAGGCAACGTGGAAGTCTGCGTGCGCTACCTGGCCGCTTGGCTGGATGGCA
ACGGCTGCGTGCCGATCCACCACCTGATGGAGGATGCGGCCACCGCCGAGATCAGTCGCA
GCCAGCTGTGGCAGTGGCTGCACACGCCGGGCCAGCAGCTGGACGACGGCACCGCGATCG
ACCTCGCGCTGCTGGATTCCACCCTCTCGCAGCTGCCGGCACGGCTGGGCGATACCGCCG
CGCTGCCCGGTGGCGCACGCATCGGCGAGGCCATCGCCCTGCTCGGCGAACTGAGCCGCA
GCGACGAACTGACCGATTTCCTGACCCTGCCGGCTTACGCGCGCATCGACTGACCGACTG
CCCGCAAACCCGCCGTTTCCCTCCCCGCTGCACGCACGAACCGAACTGGAGAAAGACATG
AGCAAGCTGCCCACTGCCGAACAGATCCAGCACGACTGGGATACCAACCCGCGTTGGGAA
GGCATCCAGCGCAACTACAGCGCCGCCGACGTGGTGCGCCTGCGCGGCACCGTCCACATC
GAGCATTCGCTGGCCCGCCTGGGTGCGGAGAAGCTGTGGGCATCGCTGCATGAGCGCGAG
TTCGTCAACGCGCTGGGCGCACTGACCGGTAACCAGGCCATGCAGCAGGTCAAGGCCGGG
CTGAAGGCGATCTACCTGTCCGGCTGGCAGGTGGCGGCCGACGCCAACCTGGCCGGCCAG
ATGTATCCGGACCAGTCGCTGTACCCGGCCGATTCGGTGCCGGCGGTGGTCAAGCGCATC
AACAACACGCTGCTGCGTGCCGATCAGCTGCACCACGCCGAAGGCAAGGATGACATCGAC
TTCCTGCAGCCGATCGTGGCCGACGCCGAAGCCGGTTTCGGCGGCGTACTCAACGCCTTC
GAACTGATGAAGGCGATGATCGAGGCCGGCGCCGCCGGCGTGCATTTCGAAGACCAGCTG
GCGTCGGTGAAGAAGTGCGGCCACATGGGCGGCAAGGTGCTGGTGCCGACCCGCGAGGCC
ATCGAGAAGCTCAACGCCGCACGCCTGGCCGCCGACGTGCTGGGCGTGCCGACCCTGCTG
GTCGCGCGCACCGATGCCGAGGCCGCGGATCTGCTGACCAGTGACATCGACGCCAACGAC
CGCCCGTTCACCACCGGCGAGCGCACCGTCGAGGGCTTCTACAAGACCCGCAATGGCCTG
GACCAGGCGATCAGCCGTGGCCTGGCCTACGCGCCCTACGCCGACCTGGTGTGGTGCGAG
ACCGGCAAGCCAGACCTGGAATTCGCACGCAGGTTCGCCGAGGCGATCCATGCGAAGTTC
CCGGGCAAGCTGCTGGCCTACAACTGCTCGCCCAGCTTCAACTGGAAGAAGAACCTGGAC
GACGCCACCATCGCCAAGTTCCAGCGTGAGCTGGGCAGCTATGGCTACAAGTTCCAATTC
ATCACCCTGGCCGGCTTCCACGCGCTGAACTACGGCATGTTCAATCTGGCCCACGGCTAC
GCACGCCGCCAGATGAGCGCGTTCGTGGAACTGCAGGAAGCCGAGTTCGAAGCCGCCGAG
CGGGGATTCACCGCGGTCAAGCACCAGCGCGAGGTTGGCACCGGCTACTTCGATGCCGTG
ACCCAGGCGATCCAGCAGGGCCAGTCCTCGACCACCGCGTTGACCGGCTCGACCGAAGAG
GAGCAGTTCCACGGCGGGCGCAGCGAACGCGCCGCGTGATCCGATCGTGCCGGCCGCTGG
CCGGCACCCACGTGCGCCTTCGTGCACTACGGAGAAGCCGGCCAGCGGCCAGCTCTACCG
TGGGCGCGAATCCGATCAGGGTGGCCAGGGAAGGGCCAGGCAACGCCGGCCGGTCGGGGG
ACCTGCCGGCGTTGTTGTATCGATGGAAACGCGATGAACGCATGCAGCGTCAATCCAGCG
CACCCCACAGTCCGGCAACTTGGCCGAAACCCTGTGAAGGTGGCCATCAGATTGATCCGG
AACGACTTTTCCCTGGACCGTGGCGGGCAGAACGGCCACCGTGCGCCTTCACATCGGGAA
AGCGGACCACACGGCTCAAAATGAGATAGGGCGCACATTTTAAAGCGGTGCTATGCTCCG
CGGCTCACCAGGGGACGCTGGCGGCGGGTGCAGGGAATGACCGGCAGGGGTGCGGCCGAG
AACAGTGATGTGACGTCAGGTATCGCCCGGGTGGCGATGGCCGAGATCGTGCATGCGCTG
CTGTCCGATGCCGAGGTCGCATTGTTCGCCAGATTTGCCCGTCCACGCAAGCTTCATGCC
GGGCAGTGGCTGTTCCAGCGTGGCCACCGTGGCGAGCGCATGTACGTGATCCTGGAAGGC
CAGATCGAACTGGATTTCGGCGAGGACCTGGTGATCAAGACCCTCGGGCAGCAGGAGTTC
TTCGGTGAGCTGGGCCTGCTGGTGGGTGATCACCCGCGCAGCGCCAGTGCGCGCGCCCTG
GTGGACTGCGAGGTGCTTGAGCTGGGGCCCGCCGACTTCCATCGTCTGGTGGAATCCGAT
CCGGGCCTGGTCGCCTACTTCCTGCGCCGCACGATCATGCGCGTGCTGACCAACGAACAG
GCGCTGATCAGCCAGCTGCGCCGGCGCAACCATGATCTGGAAACCGCGCTGGACAACCTG
TACATCACTACCCACCAGCTGACCCACACCCGTGAACTGGTGCGTACCGATGAACTGACC
GGGCTGCACAACCGCCGTGGCCTCACCCTGTACCTGCAGGAATGCCGCGCCGATGGCAGT
GGGCTGCCGCAGGCGCTGCTGCTCATCGACTGCGACCGCTTCAAGCAGATCAATGACCGC
CATGGCCACCAGGCCGGCGATCGCGTGCTGCAGAGCATGGGCAACATCCTGCGCTCGATG
GCCGGTGAGCAGGACCTGGCCTGCCGGCTCGGCGGTGACGAGTTCTGCCTGATCCTGCGT
CGTGGCAACCACGAGATCGTGCAGCACGCGGCAGAGTTCATCCTCAGCGCGGTACACGGC
CTGCTCGAGCGCAGCCACGGCACGCCGCACGTCAGCCTGGTCAGCATCGGCGCCAGCCTG
CTGGACCCGGATGCGGGCTGGAGCGAGTGGTACGCCAGCGCGGATCGTGCGCTGTACCAG
GCCAAGCGTGATGGTGGCAACTGCCTGCGTTGGGCAGACGCAGTGGACTCACCCTAGATC
GGGAGACAGAGGCGATGAATGGCGACAACGGAACGTCGGCGCCGCACAACCAGCAACTGC
GCGCCCTGCTGTTCACCGACCTGTGTGACTCGCTGCTGCTGGTCGAACGCATCGGCGATG
TCGCTGCCGCCGAACTGTTCCAGGAACACGATCGCCTGGTGCTGGCACTGCAGCAGCGCT
GGAACGGCCAGCTGATCGATCGCTCCGACGGGCTGTTCATGCTGTTCGAGCGCCCGATCG
ACGCGCTTGGCTTCGCATTGGATTACCAGCGTGGGCTGCAGCCGCTGGGGCAGAGACACG
AGATCCATCTGCAGGCGCGGGCCGGTCTGCATGTGGGCGATGTGCTGACCTGGGAGAACA
GCGCCGAGGCAGTGCGGGCTGGCGCCAAGGCGATTGAAGTCGAAGGCCTGGCCAAGCCGA
CGGCGGCGCGCCTGATGCAGTTGGCACGTCCGGGCCAGATCCTGCTTTCGGCGGTGGCCG
AATCCATCGTGCGTCGCTCCAGTGGGTCGCTGGGCGCGATGGCTGAAGGCCTGCAATGGC
GGTCGTTCGGGCGATGGCGCTTCAAGGGCGTGAGCCAGCCAGCCGAAGTCTACGGCGTGC
AGGCGGCGGGCATGCCCACCCCGGGGCGGCTGCGGCACACGGCCAAGGCCCGGCGTGATC
TTCCGTTGTGGCGCCGTCCGCTGGCGATGGCGGCGCAGGCCGCCGTACTGCTGGCCGCAG
TGCTTGGCGTCTGGTTGCTGACCCGGCCACAGCCGGCCATCGCGTTCGCCGAACGCGACT
GGGTGGTGCTCGGCGGGCTGCATAACCTCACCGGCAATCGACTGCTCGATGACGCCCTGG
ACCAGGCGTTCCGGATCAGTCTCGAGCAGTCCCGCTACGTCAACGTCGTCAGTGACGACC
GCGTCAGCCGCACCCTTGAGATGATGCGGAAACCGCCGGATCGCGGTGTCCGCGAACGTG
GCGATGCCGCCGCTGTGGCGGTGCGCACGGGCGCCCGCCTGGTGTTCGTGCCATCGGCGA
CCGATGTCGGCGGCCGAACCCGCTTCAGCGTGGAGGTGGTCGAGCCGTCGACGCTGCGCA
CCCTGGCCGTGGTATCCGCCGATGCGAAGGCGGGTGCGGTACTGGCGGCGGTGGACGAAG
TTTCGCGCCAGCTGCGCGATCGCCTGGGCGAAGAGCCCGCATTGATCCAGCGCGACAGCC
AATCCCTGCCGGAGGTGACCACGGGCAGCATGGATGCGTTGCGTGCGTTTGCCTTGGGCC
AGAAGCGCTACAGCCGAGGAGATTTCAACGGCGCGATGGCGTTCTTCGGACAGGCGATCG
AGGTCGATCCTGAGTTCGCCCTGGCATGGCTGGGCCAAGCCCGCTGTCGCTTCGCCATGA
TGAATTACCGCGATGCCCGGCGTCTGCTGGCAGAGGCCGACCGTCGATCAGGGCACCTTA
CACCACGCGAGCGCCTGTACGTGCAGAACTGGGCGCTGCAGATCAGTGATCCGGATCGTG
CCACCGATGGCTGGGCGCGCATGGCGGAGCTGTATCCGGATTACATGCCTGCAAGCTACA
ACGCCGGTCTGAATCTTTTCCACGAGAACCGCCTTGCCGAGGCCCTGGCGCTTTCCAGGC
GTGTTGCACAAAGCAGGGTCGAGCTGCCTGAGATCGCGCAGGACCAGTACGGCCGCGCCT
TGCTGGCCAGCGAGCGCTATGCAGAGGCTGACATCGCGTTCAGCCGTGCCGCCGGCAATG
GTTGGGAAGGTGCATTGATGCGCCAGGCGACGGTGGCGGCAGCGCGTTCCGAGTTCGAGA
AGGCCAATGCGCTGCTTGCGCGGATCGATCCAGGCAACTTCCATGCTGGCAATTTCGCTA
CCACGATTGCGCTTGACCAAGGCGATGTCGAGGGCGCCATCAAGCTCGCCGAACAGGGAA
GGATGCTTGCCGGACAGCGCCAGGGCATGGATCGGTACAACTTCGACATGCCCCTGGCCG
TCGCCTACATGATGGCCGGCAGAAGGTCGAAGGCGCTGATGGTGGCGCGCGTGGCCGCGA
CCGCGCCGTTCGCAGAGCTGAGCGGCGAACCCGCGGTGGAGGTAGTGGATCGCCTGGTTG
CAGCACACGCGGCAGCCTTGCTGGCACTGAGACTGGGCGATGCCGCACCGGCCAAGGCGG
TCCAGGCCCGGATGAACGCGCTTCAGGATCTCCCTGACAGCAGCGTGTTGCGCCAGTACG
TCACCCTGTTGGCCGGGCGGATGATGCAGCATGAGGGCCGGCCCCAGGCCGGGCTGGACC
TGCTCGTACCGCTGCTGAAGAAGCAGCCACGCCTGCAGGTGCGGCTGGCAGTGCGTGACC
TGGCGCTGGAGGCGGGCCTGAAGGATGTTGCCCAGGAGCAGACGCGTTGGCTGCGTGATC
GCCCCGGATTTGCATATGCAGAAGCGCAATGCAGCTTCTGCCTGCAGGCGCTTAACGTAG
TGGATGTGCGGAGGCTCATGGCGGCGCCGGCAATCGAGGCTGCCGACACCATGGCCTCGA
TGCCTCAGCGCAGCGTGCGCGGCGAGCCGTAACCGTCCTCAAGCATCGGCACGGAGTAGC
CGGTACCACTGGTCAGCATGGCGATGATCTGCTCTTCGGCCTGTGCGATGACGTCTTTCT
CCGCCAGGCAGATGTTCTTGCAGCAATCCTGGACGAACTGCTGAAGGTCAGCCGGGTTGG
ATGGAACGTGCCCAGCCAGCAGTATCGCGGCGGCCGTGTCGGTGGCGAAGAGCTGGCGGA
ACGTGTCATCGGTGGCGAGGCGCTGAACCAGCGTCCTTGCGACCGGCAGCGAGAGCGTCA
ACGTGGGCATTGTGTCCTGCATCCATGGAGTGTCGAGGGGCAGTGGTGATGTCGGCTTGG
CAAAGCGGTTCTTGAGAGGGTAGAGCGGGAGACGTAAAGGAATCGGGTCGCGGTTCGATA
ACGTGGATTCACGATGAAGGAAGGGCTGATCCGATGGATGTCAGGCGCTGCGCGATCGTA
GTGGTACAGCCCACCGAGCAGATCCGGTTTGAGTTTGAGGGCCTGCTGCGCGGTGGTGAT
GGGCTGGTGCGCACGCTTGCCTGGGAGGCACTCGCCCCCCACCTGGACGGACCGGTGGTG
CTGGACGCTGCGGCACAGGCACTGCTGGGAAGCCTGAGCCCAAGTGCATGGACCACGCTT
GAGGCAGGGGAGGCCTGTTCACCCGCGATGGACCTGCTGATCGCCAGTGGCCTGGTGTTG
ACCCGCGGGCAGGATGACGATGTTGCCGCTCGTGACGAGCGGTTGCGTGCAACGCATTGG
CATCCCCTGGCTGCGGTCATGCATGCCTTCTCACGCTGGGAGGATGTTGACGCCGTTCGC
AACATGCGTGAATCACAGATCGAAACGGCCTCGCAGATGCGCAGGACGTTGGGACCGCCG
CCACCGCACGCTGCCGCTGCCGACGCTGGGTTGGTACCACTGCCGCCTCAGCAGTCCAAC
GATTTCGACGCACTGCTGGCGCGGCGCGTCACCTGCCGGAACTTCGATGTCACCCGATCA
CTGCCGCTGCCCCTGCTGAGCCAGATGCTGCAACGGGCATTCGGCAGCAGCAGCTGCCAG
CGCGAAGGCGATGATCTGGTGTTCCTGAAGAAGAACGTCCCTTCGGGCGGTGGACTGCAT
CCTGTCGAAGCCTACGTGCTGGTGCGCAATGTCGATGGACTTGCCGCGGGCATGTACCTC
TATCGAGCGCAGGGCCACGGACTGATGCCGGTTGATTGCCCCGTGGCCATCGATCGCGAC
TTCGTGATGTCCATGGTCGGGCAGCAGCACTGGTTCGCGGATGCGCACGTGCTGGTGGTC
CTGGCCCCGCGTTTCAACAGGACGTACTGGAAGTATCGCCAGCATGGGAAAAGCTATCGG
GTTGTCGCGATGGAAGCGGGACATCTATCCCAGACGCTGTACCTGGCGGCCACGGATGCC
GGCCTGGGAGCATTCATTACTGCAGCGATCAACGAAAAGCCCATCGAACGTGCCCTGGGC
CTGGACACGATCAACGAGGGGGTACTCGCGGTCTGCGGTTTCGGATGGCGTGCATCACGG
ATGACGACCAGCGAACTGGACCCGGCAGGCGTGATCTGGAACCTTGAAGACCGCGCGGGC
TGACCCCGCGCGGCCTCTGCTGCATCACGCCGCGTCGAAGTCCACCAGCACCGCGCCATC
ACCCACCTGGTCGCCGGCCTTGGCGCGATAGCCCTTCACCGTGCCATCGGCCGGTGCCTG
CAGGGTGTGCTCCATCTTCATCGCTTCCAGCACCACCAGCGGCGTGCCGCGCTTGACCTC
GGTACCGGCGGCGACCAGCGTGGCGACGATCCTGCCCGGCATCGGCGCCAGCAGGCTGCC
GGCATCGGCCACGGCGTGGTCTGATTCGCCCACGGGATCATGCAGGGTGAAACGGTGCTG
GCCATCGGCGCCGAACAGATACAGCTGGTCACCGTCGCGCAGCAGCTGCAGAGTCCAGCG
GCGCTCGCCCAGCTGTACCGCCAGCCCCTGTGCATCGGCCGTGCCGGTCACCCGCATCGG
TGCCGCGTCATCGCATTGCACGCGCCAGCCACCGGCCTGCGTCCAGACCTTCAGCGTGTG
CCGGCGCTCGCCCTGCTGCAGCGGCAGCACGCGCGGCGCAGACGCGCCGAGGCGCCAGCC
GTCCTGTGCCTGCCATGGCGAATGCGGGTCACGGGCATCGGTGGTGGCTGCTGCGGTGCT
GGCCACGGCGGCCACCGCTGCCAGCAGCCACAGTGCATCGTTGCTGTCGCCGACTACGCT
CAATGCCGCCTGTTCGCGTTCGATCAGCGCGGTATCCAGCCTGGCGTGCGCGAACGAATC
GGTATTCACCAGCCGGCGCAGGAAGCCGGCATTGGTGGTCACGCCTACCACCTGGCAGTC
GGCCAGCGCCTGGCTCATGCGGCGCAGCGCGGCATCACGGTCCACGTCCCAGACGATCAG
CTTGGCAATCATCGGGTCGTAGTACGGGGTGATGCTGTCGCCTTCCTCCACGCCGGTATC
CACGCGCACATGGGCCGACGGGGCCGGCAGGCGCAGGCGGCGCAGAGTGCCGGTGGAGGG
CAGGAAGCCACGGTCGGCATCTTCGGCATACAGGCGCGCTTCGATCGCGTGGCCGTGGAT
GGCCAGCTGCTCCTGGCGCAGCGGCAGCGGCTGGCCCGAGGCCACGCGCAGCTGCCATTC
CACCAGGTCGGTACCGGTGATGTACTCGGTGACCGGGTGCTCGACCTGCAGGCGGGTGTT
CATTTCCATGAAGTAGAAATCGCCGTCCGGGCCGGCGATGAACTCCACCGTGCCCGCACC
TTCATAGCCCACCGCGCGCGCGGCATCGACCGCCGCCTTGCCCATCGCAGCACGACGTTC
CGCGCTCATGCCCGGGGCCGGCGCTTCTTCCAGCACCTTCTGGTGGCGGCGCTGCACCGA
GCAGTCGCGCTCGAACAGGTAGACCGCGTCACCGTGGCTGTCGCCAAAAACCTGGATCTC
GATATGGCGCGGGCGCTCGACATACTTCTCGACCAGAACGTGGTCGTTGCCGAACGCCGA
GGCCGCCTCGCGCTGGCAGCTGGCCAGCGCATCGACGAAGTCCTCGCTGCGCTCGACCTT
GCGCATGCCCTTGCCACCGCCACCGGCGCTGGCCTTGATCAGTACCGGGTAGCCGATGGC
GTCGGCCTGCGTGCGTAGGAAGTCCGGTGCCTGCTGGTCGCCGTGGTAGCCCGGGGTCAG
CGGTACACCGGCCTTGGCCATCAGCGCCTTGGCCGCGCTCTTGTCGCCCATCGCGCGGAT
GGCGCTGGCCGGCGGCCCGATGAAGGTGATGCCGGCGGCGGCGCAGGCATCGGCGAAGTC
GGCATTCTCGGACAGGAAGCCGTAGCCGGGGTGGATGGCCTGCGCGCCGGTCGCGCGTGC
CGCGTCGAGCAGCGCATCGCCGCGCAGGTAGCTCTCACGCGCGGCGGCCGGACCAATGCG
GATGGCTTCGTCGGCCAGGCGCACGTGGCGCGCGTTGCGGTCGGCATCGGAATACACCGC
CACGGTGGCGATGCCGAGGCGGCGGCAGGTGGCGATGACGCGACAGGCGATTTCGCCACG
GTTGGCGATCAGGACTTTGGTGAACATGGCAACGGGCTTCATGGGAGCGTGCTCGGTCAT
GGCATGGATTACATGCGGAACACGCCGAAGCGCGTCTGCTGCGGGGCGGCGTTGAGGCTG
GCCGACAGCGCCAGGGCCAGCACCCGGCGGGTGTCGGCCGGATCGATCACGCCGTCGTCC
CACAGGCGCGCGCTGGCGTAGTACGGGTGGCCCTGCTGCTCGAACTGGTCGCGGATCGGC
GCCTTGAACGCGTCTTCCTCCGCAGCCGGCCACTGGCCGCCCTTGGCTTCGATGCCATCG
CGCTTGACCGTGGCCAGCACGCTGGCGGCCTGCTCGCCGCCCATCACGCCGATGCGTGCG
TTCGGCCACATCCACAGGAAGTTCGGCGAGTACGCGCGGCCGCACATGCCGTAGTTGCCG
GCGCCGAACGAACCGCCGATCACCACGGTGAACTTGGGAACCCTGGCGCAGGCCACCGCC
ATCACCAGCTTGGCGCCGTCCTTGGCGATGCCGCCCTGTTCGTACTTGCGGCCGACCATG
AAGCCGGTGATGTTCTGCAGGAACACCAGCGGAATGTTGCGCTGGGTGCACAGTTCGATG
AAATGCGCGCCCTTCAGCGCCGACTCGGAGAACAGGATGCCGTTGTTGGCGATGATGCCG
ATCGGGTAGCCGTTCAGATGGGCGAAGCCGGTGACCAGCGTTGCGCCATAGCGCGGCTTG
AACTCGTCGAAGCGCGAGCCATCGACCAGGCGCGCGATCACCTCGCGTACGTCGTAGGGC
TTGCGCGTATCGGCCGGGATCACACCGTACAGTTCGTGTGCCGGCAGCAGCGGTTCTTCG
CTGGCCTGCACCGCCATCGCCGGTTCCGGCTTGCGCCAGTTCAGCTGCGCGATGATCGCA
CGCACCCGTGCCAGTGCCTGCAGATCGTTGTCAGCCATGTGGTCGGCCACGCCGGATATG
CGGGTGTGCACGTCGGCGCCGCCCAGTTCCTCGGCGGTCACTACTTCACCGGTGGCCGCC
TTCACCAGCGGCGGGCCGCCGAGGAAGATCGTGCCCTGCTCGCGCACGATCACCGTCTCG
TCGCTCATCGCCGGCACGTAGGCGCCACCAGCGGTGCAGCTGCCCATCACGCAGGCGATC
TGCGGAATGCCCTGCGCCGACAGGTTGGCCTGGTTGTAGAAGATGCGGCCGAAATGGTCG
CGGTCGGGGAAGACTTCGTCCTGCAGCGGCAGGAACGCGCCGCCGGAATCGACCAGGTAG
ATGCACGGCAGGTGGTTCTGTTCGGCGATCTCCTGCGCGCGCAGGTGCTTCTTCACCGTC
ATGGGATAGTAGGTGCCGCCCTTGACCGTGGCATCGTTGGCCACGATCACGCACTCCACG
CCGCTCACCCGGCCGATGCCGGCCACCACGCCGGCGGCCGGCACGGCGTCTTCGTACATG
CCATGCGCGGCCAGCGGCGCGATTTCGAGGAAGGCGCTGCCGGGGTCGAGCAGGGCGTCG
ATGCGGTCACGCACCAGCAGCTTGCCGCGTGCGGTGTGCTTGGCGCGTGCGGCTTCGCTG
CCACCCAGCGCGGTGCGCGCCAGGGTGGCGTGCAGATCGTCGACCACGGCCTGCATGGCC
GCGCGGTTGGCTTCAAAGGTATCGCTGCCCGGTTGCAGCTGGCTGTTCAGGACGGTCATC
GCGGTGGCCTTACAGGGTGCGCTGGAACAGTTCGCGGCCGATCAGCATGCGGCGGATCTC
CGAGGTGCCGGCGCCGATTTCATACAGCTTGGCGTCGCGCCACAAGCGGCCGGTCGGGTA
TTCGTTGATGTAGCCGTTGCCGCCCAGGATCTGGATCGCCTGGCCGGTCAGCCAGGTGGC
CTTCTCGGCGGCGTACAGGATGGCACCGGCGGCGTCCTGGCGGGTGGTGCGGCCCTGGTC
GCAGGCGCGCGCCACGGCATAGACGTAGGCGCGGCAGGCGCCCAGGCCGACGTACATGTC
GGCGATCTTGGCCTGGATCAGCTGGAAGCTGCCGATCGCCTCACCGAACTGGTGGCGCTC
GTGCACATACGGCATCACCACGTCCATCGCCGCGGCCATCAGGCCCAGCGGGCCGCCGGA
CAGCACCACGCGCTCGTAGTCCAGGCCGGACATCAGCACGCGCACGCCACCGCCAACCTG
GCCCAGCACGTTTTCTTCCGGCACTTCGCAGTCCTGGAACACCAGCTCGCAGGTGGGCGA
GGAGCGCATGCCCAGCTTGTCCAGCTTCTGCGCGGTGGAAAAGCCCTTCATGCCCTTCTC
GACCAGGAACGCGGTGATGCCCTTGGCGCCGGCGTCCATGTCGGTCTTGGCATAGACCAC
CAGCACGTCGGCATCCGGGCCGTTGGTGATCCACATCTTGTTGCCGTTGAGCACGTAGCG
GTCACCGCGCTTGTCGGCGCGCAGCTTCATCGACACCACGTCTGAGCCGGCACCCGGCTC
GCTCATCGCCAGCGCGCCGATCAGGCTGCCGTTGCACAGGCCCGGCAGGAAGCGCTGCTT
CTGTTCTTCGTTGCCGTTCTTGCGCAGCTGGTTCACGCACAGGTTGGAGTGCGCGCCATA
GGACAGGCCGATGCCGCCGGAGGCACGCGAGATTTCTTCCATCGCCACCACGTGGGCCAG
GTAGCCCATGGCGGTGCCGCCGTATGCTTCTTCCACGGTGAGGCCGAGCAGGCCCTGTTC
GCCCAGCTTCGGCCACAGGGCCAGCGGGAACTGGTTGCTGGCATCGGCCTCGGCGGCCAG
CGGTGCGACCTCGGCGGCGGCAAAATGGGCCACGCTCTGGCGCAGCAGGTCGATGTCTTC
GCCAAGGTCGAAGTTCAGGGATGGCACGTGCATTGTGGTGGCTCCACGACGGGATGGCAG
GAAATGGACGCACCCGGCGGGGGAGCGGGCGGCGGTCTGCAGGACCGCCGCCCGCACGGG
CGATTGGACCCAGCGTAGCGGGGTTCGGATAAGAAGTGAATACAAATTCAAAAATTGAAA
CCAGAATCAAAACATGGCCTACAAACGCTCTGCACTGATGGAAGAACGCCTGGCCGGGGC
CCGTGAACGGATCCTGCTGGCCACCCGCGAGCTGGTCGCCACCGGCGGCTGGCGCAACGC
CCCGGTGACCGCCGTGGCAACCCAGGCGGGGGTATCCACCGGCCTGATCTATCGCCATTT
CCCGTCCAAGGCCGAGCTGTTCGTGGAGGTGCTCAACGCCGCGGTGGCCCACGAGGTGGC
GATCATGGAACGCATCGCCAGCGGTCCAGAGGCGGCCAGCGAGCGGCTGCGGCTGGCGAT
CACCGCCTTCGTACGCCGCGCCCTGGCCGGGCCGGGGCTGGCCCATGCCTTCATCGTCGA
GCCGGTCGATCCGGACGTGGAGGCCGAACGCATGCGTGGCCGTCGTGCCTTTGGGGATGT
CTTCCTGCGGCTGGTGGAGGAGGGCGTGGCCGCCGGTGAGCTGCCGGCGCAGGACGCGCA
TGTGGCCGCCGCCTGCCTGGTCGGCGCCTTCACCGAGGCGATGGTCGGCCCGACCGCACC
CAGCCGCGAAGCGCACCGCGACGAAGACGCGCTGGTGGATGCGATCTGCAGCTTCTGCCT
GCGCGCGATCGGCGCCCGGTAACGTGGTAGAGCCGGCCGCTGGCCGGCTTCTGTTGCTGG
GGTCAGATCCCTTCTGCGCCGCAAAAGGGATCTGACCCCAGCCCCTGGCATGTTGCGCCG
CACCAGCAGTGACGCCTGTTGTCGCACGCAAAGCGCGTTCTATACTCGGTCCATCACGCA
GTCGCTCAGCCGTGGTCCAACGACTATCAGCCAGGGGTAACGAAGAGTGCGGAATTACGA
TCTGGAGTTCCTGAAACGCTTCTCCATGGTGATCGCGCTGCTGGCGACCATCACCCTCGG
CCTCATCCTCCTAGCCGCCTACATCCACACCCGGATTCCGCCCGAGGTGTCGCCGACGGC
GGCCAAGCGCACCGAACAGCGCATTTCGCCCACCGGCGCGGTCTATGCCGGCAGCACCGG
CGCCGCCGCGCAGGCAGCGGCCAAGGCCGCCGCGCTGGCCAAGGCCGCCTCGCAGGTGGC
CTACGGTGGCACCAAGGACGGCAAGGTCATCTTCGACAATCTGTGCACCGCCTGCCACAC
CACCGGCGTGGGCATGGCGCCGACGCTGGACCATTCGCACTGGGACAAGCGCATCGCGCA
GGGCAAGGACACCCTCTACAAGCACGCCATCGAGGGCTACACCGGCCCGGATGGCGGCAT
CATGCCGCCCAAGGGTGGCAACCCGGCGCTGACCGAGGAACAGATCCACGCCACCGTGGA
CTGGATGCTGGGCAACCTGAAGTAGGCGCCGGAACGGCCAAACCGCGAAACGGCGGAAAC
GTCGAAACATGGAACGGCCGAACGGGATGGCGGAACCGCGGGAAGGGAGTAGAGTCGACT
GTTGGTCGACTGCTCTTCCCAACGCCACCGAAAAAGCCCGCGCTGCGCGCGATAGTCGAT
TAACAGTCGACTCTACCCGCCGGTCGCCCCAATCGCCGCGGTCGTTCTCCGTCTGCCGCC
GGCGGCTTTGCCGGCCAAGGCCAAAACCGCGCGCGTCGCTGGGGTTTCGCATTTCAGGGT
TAGTCTGTGCGCCTCTTCCATGGAGTCGCCCGTTGATGCGCCGCCGTTCCCTCGCCCTTG
CCCTGTCCCTGCTGCTGCCGGCCGGCGCCTTTGCCCAGGCCCAGCCGCAGGCCGCACCGG
TCGCGTCGCCCTCGGCCGCGCGCAGCAGCGCCACCGTGGTGCTGACCGCCGCGCCGGCCG
ACTGGCGTGTGCTGGATGGCCAGCGCGTGCGCATCGCCGCACCGCTCACCCTGGCCGGTA
CCGACGGCCTTGAGCGCTTTGGCCAGCTCACCGTGGCCTTCGATGGCCGTCTCTGGCAGC
CCACCGAAGTGGCCGCGCCGGGTACTGCCGGCTACGAGCAGGTGATGGCCGACAACCAGC
GCCGCCGGCTGGTGCTGGACGACGGCAGCGATGCCCTCGACCCGGCCAGCGTGGCCTACC
TGCCGGCCCACCCGGTGCTGCGCACCGGCATGCAGCTGCGCGATGTGCAGGGCATCGTGC
GCGTGGACGCACAGGGCCATCCGCGCCTGCAGGTCGAAGGCGTGCTGAAGCTGCCGGAGC
TGAAGCGTCCGGCGGTGCCGACCGTGCCGGGCAGCCTGCACGTGGCGGCCTTCAACCTGG
AGAACTTCTTCAATGGTGGTGGCCAGGGCGGTGGCTTCCCGACCCTGCGTGGTGCGCGCA
CGCTGGACGAGCACAAGGCGCAGGTGGCCAAGCTGGTCACCACGGTCAACGCGCTGGGCG
CCGATGTCGCCGCGCTGATGGAACTGGAGAACGATGGCTATGGTCCGCAGTCGGCCATTG
CCGAACTGGTCGACGCACTCAACCGCGACCGTGGCGCGCAGGGCGACTGGCGCTTCGTCG
ATGCCGGCAACGGCCCCGGCGACAATCCGATCCGGGTTGGCATCATCTACCGCAGCAGCC
GCCTGCAGCCGCTGGGCAAGCCGGCCACGCTGACCGGTGGCCCGTTCGTCGAGCACAGCC
GCGTGCCGCTGGCGCAGGCCTTCCAGGGCAAGCAGGGCGCGCCGTTCGTGGTGGTGGCCA
ACCACTTCAAGTCAAAGGGCTGCCGCGACGCCGCCGGTGCCGACGCCGACCGCAACGACA
ACCAGGGCTGCTGGAACGCCACCCGCGTGATCTCGGCGCAGCAGCTGCACGCCTGGCTGC
AGACCGACCCGACCGGTACCGGTGCAAAGGACGTGGTGCTGCTCGGCGATTTCAATGCCT
ACGCGATGGAAGACCCGATCCGCACCCTGCATGACCTGGGCTGGCAGGACGCGTTCAAGG
TCGCCAAGGTCGAGCATCCCTACAGCTACGTCTACAACGGCCATACTGGCCGCCTCGACC
ACGCGCTGCTGAGCCCGGGCATGGCCAAGCGCCTGCGCGGTGCCGCCGAGTGGCACAGCA
ATGCCGACGAACAGGACGCCAGCGGCTACCAGGGCCGCAACGTGCAGGGCCCGTGGCGCA
GCTCCGACCACGACCCGCTGTTGTTGGGTTTCGACAGATAAGGTTCGGCGGGGATCTGCT
CTGGGAGGGACCTTGATCGGCACGGATCCTGCCGTTGCTTTTGATCTTCCAGTCCGTCTT
CAAGCGAGCCGAGCATCGCAGGTGAATCAGGGGCGAAGAGGCGCCGATGTTTGAGCGCAG
CGAGTTCGGCGCCGTCCCCTGGTTCATCGAGAAGCGCAGGGTACCGGTGCACAGCACCGG
CTCGCGGCTGGCGGCGCGTTTCTTTTGGTTACTTTTCTTTTCGCGCGAAAAGAAAAGTGA
CATCCCACCGCGGGCGCGGAAATGGCCCGCCGCAACCAACGCTCATCCCCAGGCGATCAA
CCCGATCGCCAGCACCGCCAGCGCCAGGCCGGCGCGGTTCCACCGGGTGGTCGCCTCGCC
GAAGGCGAACACGCCCACCAGCGCGCCCAGCACCACCACGCCGATGTTCATGCCGGCGAA
CACGGTGGCCGGGTTGTCCGGCATCGACTGGTGGGCGTGCACATAGAAGAGAATGTTGCC
GCCATTGAGCAGGCCCAGCAGCGCCCCCGCGCCGAGGTTGCGCCTGGCCAACGGGCTGCG
GCCACTGGCGTGCCGCCACAGCTGCAACGCCAGCATCAGCACGAAGGCCACGCTGAAGCT
GGCCAGCACCGCCGCCATCGACGGCGTGCCGGACAGCGCCACCTGCTTGAGCAGCACGTC
CACCACCGCGAAGCCGCCCCATACGCCCAGCAGCCAGCCCCAGCCACCGGGCAAGGACGC
CACCGCCGGGCCGCGCGGGCGCAGGCTGATGGCCACCATCGCCAGCAGGCCCAGGCCGAG
CCCGGCCAACTTCCACGGCGTGGCAGTCTGGCCGAAGAACAGGAAGGCGGCGGCCAATGA
CAGCAGCAGCGACAGCCGCTGCGCCACGTCGCTGCGGACGATGCCGGCCACCGCCACCGC
GCGGCCCAGCACCAGGAAAATCGAGGGCAGCACCACCGCCAGCGCCAGCAATGACAGCCA
CGGCGCGTGCGGCGCGCGCAGCGCATCCAGTGGCGGCCGCAGCACCACGGCGGTGAGCGT
TGCCGCCACCAGATAGTTCCAGGTGACCATCTGCGAAACATCCAGCTGGCGGCGTCCGGC
CACCTTCAACAACACCGAAACCAGCACGCTGCAGATCACGGCCAAAGACAGGTAGAGCAT
GGGACGGGCACAGGGCAGGGGCGGGGGACGGTATCATGGTGCCATGCACAAGCACTCGTT
CCCCGTCGCCCCCGGCGAAACCGCCTGCCTCGAACTGGACGGCCCGGCCGGCCCGCTGGA
AGTGGTCGTCGACCTGCCCAAGGCCGATGCGCCGGTGCAGCCGATCGTGGCCATCATCTG
CCACCCGTTGTCCACCGAAGGCGGTACCCTGCACAACAAGGTGGTCACCATGACCGCCAC
CACCCTGCGCGAGCTGGGCATCGCCACCGTGCGCTTCAACTTCCGCAGCGTGGGTGGTTC
GGCCGGTGAGTTCGACCATGGCGTGGGCGAGCAGGACGACCTGAAGGCCGTCGCCGCCTG
GGTGCGCAGCCAGCGTCCGGACGACCGCCTGTGGCTGGCCGGTTTCAGCTTCGGCGCGTT
CGTTTCACTGAAGGCCGCGGCCGAGTTGCAGCCGGAAGCGCTGATCTCGATCGCGCCGCC
GGCCGGCCGCTGGGACTTCGACGGCATCGCCCCGCCGGCCCGTTGGCTGGTGATCCAGGG
CGAGCAGGACGAGATCGTCGACCCGCAGGCTGTCTACCAGTGGCTGGACTCGCTGGATTT
CCCGCATGAGCTGGTGCGCATGCCCGAGACCAGCCACTTCTTCCACCGCAAGCTGATCGA
CCTGCGCGGCGCGCTGACCCACGGCGTGAAGCACTGGCTGGGCGCGGCGGCATGAGTGCA
ACCGAGCTGACCCCGTCGCAGCGGTACGCGGAAGGGGTTGCCCGTGGCGACTGGCAGAAC
GACCCGGCCCAGCATGCGGCGCTGGCCGAGCTGGACCGCATCCACCTGGGCCTGCTGGAC
AGTGCCGAGGACGGTTGGCTGGACCGCCTGTCCTCGTTCTGGAGGAAGCCCGAGCCGGTC
AAGGGCCTGTACTTCTGGGGCGGCGTCGGCCGCGGCAAGACCTTCCTGGTCGACCTGTTC
TACGACGGGCTGCCGATCAAGCAGAAGTACCGCACCCACTTCCATCGCTTCATGCGCAGC
GTCCACGAGCGCCTGCGCGAGCACCAGGGCCAGAGCGACCCGCTGGCGAAGATAGCCCAG
GAATGGCGCAGCAACCTGCGCGTGCTGGTGCTGGACGAGTTCTTCGTCACCGACATCGGC
GATGCGATGCTGCTGGCGCGGCTGCTGGAGCGCCTGTTCGCCGAGGGCGTGACCCTGGTC
ACCACCTCCAATACCGCGGTCGAGAATCTGTATCTCAACGGCCTGCAGCGCGAGAGTTTC
CTGCCGGCCATCGGCCTGCTGCAGCGCTTCTGCGTCGAGCTGTACGCCGAAGGTACCGAG
GATTACCGCATGCGCGCGCTGACCCGCTCGCCGGTATACCGCGCACCGCTGGCGGCCGAC
AGCGATGAGTGGCTGGCCACGCGCTGGAACGAGCTGAGCGGCGGCCAGCCGGCCAAGCCC
GGCAACATCGAGATCGAGGGCCGCAAGATTCCGGTGCGCGGCCGTGGCAAGAGCATCGCC
TGGTTTGATTTCGCCGCGCTGTGCGAAGGCCCGCGCGGGCCCTCGGATTACATCGAGATC
GCGCACGAGTTCAACACGGTGCTGCTGGGCGGCATTCCCGCCTTCGACCGCCTGAACGAA
GATGCTGCGCGCCGCTTCGTCAACCTGATCGACGAACTGTACGACCGCCACGTCAACCTG
GTCTGCACCGCCAGCACCTCGCCGGTCGAGCTGTACACCGGCCAGCGCCTGCAGGGCGCT
TTCGAACGCACCGCCTCGCGCCTGATCGAAATGCAGAGCGCCGAGTACCTGGGTACCCCG
CACCGGGCGTGAGGGGCCTGCGGGCGTACGTTGCCGGCCAGCGGCCGGCACGACCCCCCT
GGAATTCCGGTAGTGCCGGCCGCTGGCCGGCAATGATCGGGGGAAGGGTGCAACGGCGTT
TCCCTGCGGCCGCTGCTCCGGCCTGGCCGACACATGCAGCCTCGCGTCGCTGCCCGGCGG
GCGGTCCCGGCGTCCACCGGATTCCCACCGGCTGCCCACCACCTATCCACAGGGTTGTCC
CTAGCCAGTTTCATCACTGTCATGTGAAGCTGTCATTGTTCCGTTTTCGCGGTGCGTTGT
ACCACCGCAATGACGTCTTTCGGGCTTGACTGCGCAGCCCGTTCCGGCAGGTCTGAAGCG
TCTGATCCGGACGCCGGTGGCACGATCCTTGCGGCGCAAGGGATTGCCGAATTTCACTAC
ATTTGGCGTTGACGGGCCCCATCACCCCCACTATCTTGTGGCCGTCGGTCGCAGCAACCC
CAATTCCAGGGATGCCCGGGTACCCGTCCGCGATCGTCAACGGCAGTGGCAGGCGCAGGG
TCTCATCCGCTGCGACGCCGTCCTGCCATCCTGGGCTGTCATGTCCCGGGCTGCGTCACC
CGATGCATCGAGCACCCACCAATCACGCCAAGAGGACACACGCCGTGACCACCGAATCCA
GCGCCACCATCGAGAAGGAAAGCGAATTCCTGTTGACGTCGCCGCCGACGGCCAACGCGA
TGAGTGTGACCAAGCGCAATGGCACGACCGAACTGGTGGACCTGAACAAGATCGTGCGCG
CGGTGCAGCGTTCCTCCGAAGGCCTGCACGCCGTCGATCCGATGCGCGTGGCCACCCGCA
CCATTTCCGGCCTGTACAACGGCGCCACCACCCGCGAGCTGGACGAACTGTCCATCCGCA
CCGCCGCCCTGCTGATCGGTGAAGAGCCCGAGTACGGCCGCCTGGCTGCGCGCCTGCTGG
CCAACTACATCGCCAAGGAAGTCTCGGGCCAGGAAATCTACGCCTTCTCGCAGTCGGTCA
GCCGTGGCCATGAAGTCGGCCTGATCAACGACCGCCTGCTGAACTTCGTGCAGACCAACG
CGCGCAAGCTCAACGATGCCATCGACATCTCGCTGGACCTGAACTTCGATTACTTCGGCC
TGCGTACCCTGTACGACCGTTACCTGCTGCGCCACCCGCACACCCGCAAGGTGATCGAGA
CCCCGCAGCAGTTCTTCCTGCGCATCGCCAGCGCGCTGAGCGAGGACGTGTCCGAGACCC
TGGCGCTGTACAAGCGCATGGGCAACCTGGACTACCTGCCGTCCAGCCCGACCCTGTTCA
ATTCCGGCACCACCCACGAGCAGCTGTCCTCGTGCTTCCTGCTGGACTCGCCGCAGGACT
CGCTGGAGTCGATCTACTCCAAGTACGGCGACATCGCCCAGCTGTCGAAGTTCTCCGGCG
GCATCGGCGTCAGCTACACCCGCGTGCGTTCGCGTGGTTCGCTCATCAAGTCGACCAACG
GCCACTCCAACGGCATCGTGCCGTGGCTGAAGACCATGGATTCGTCCGTGGCCGCAGTGA
ACCAGGGTGGCAAGCGCAAGGGCGCGGCCTGCGTGTACCTGGAAACCTGGCACGCCGACA
TCGAGGACTTCCTCGAGCTGCGTGACAACACCGGTGACGAAGCCCGCCGCGCGCACAACC
TGAACCTGGCCAACTGGGTGCCGGACCTGTTCATGAAGCGCGTCGAAGCCGACCAGGAAT
GGTCGCTGTTCGATCCGCGCGTCGTGCCGGAGTTCACCGACCTGTTCGGCGAAGCCTTCG
AGGCCGCCTACCTGCAGGCCGAAGCCCAGGGCAAGGCCAACCGCACCATCTCCGCCCGCA
AGCTGTACGCCCGCATGATGCGTACGCTGGCCGAGACCGGCAACGGCTGGATGACCTTCA
AGGACAAGTGCAACCGCGCCAGCAACCAGACCCTGCGTCCGGGCAACGTGATCCACCTGT
CCAACCTGTGCACCGAAATCCTGGAAGTCACTTCCAACGATGAAACCGCGGTGTGCAACC
TGGGTTCGATCAACCTGGGCAACCACTTCGACGAGCACAACGAGTTCGATTTCGAGAAGC
TGGCCGAGACCGTGCGCCTGGCCGTGCGTCAGCTCGACCGCGTCATCGACCTGAACTTCT
ACCCGATCGAAACCGCCCGCCGCGCCAACCTGCGCTGGCGTCCGGTCGGCCTGGGCTGCA
TGGGCCTGCAGGACGTGTTCTTCCGCAAGCGCCTGCCGTTCGACAGCGCCGAAGCCCGCG
CCCTGTCGAAGAAGATTGCCGAAGCGATCTACTTCCACGCGCTGGAAACCTCCTGCGAGC
TGGCCCAGGAACGTGGCAAGCACCCGTCGTTCAACGACACCCGCGCTGCGAGCGGCGAAC
TGCAGTTCGACGCCTGGAACGTGGTGCCGGAAGACACCGCACGCTGGGACGCCCTGCGCA
GCCGCATCAAGGAACACGGCCTGCGCAATTCGCTGATGATCGCGATTGCGCCGACCGCGA
CCATCGCCTCGATCGCCGGCTGCTACGAGTGCGTCGAGCCGCAGGTGTCCAACCTGTTCA
AGCGCGAAACCCTGTCCGGTGACTTCCTGCAGGTCAACCGTTACCTGGTGAACGAGCTGA
AGAAGCTGGGCCTGTGGACGCCGGAAATGCGCGATGCCATCAAGCTGGCCGAAGGTTCCA
TCGCCGGCGTGGCGCAGATTCCGGAAACGCTGCGCGAGGTCTACCGCACCGCGTGGGAAC
TGCCGATGCGTTCGCTGATCGACATGGCCGCCGAACGTGGCGCCTTCATCGACCAGTCGG
CCTCGCTCAACCTGTTCATGGAAAGCCCGAACATCGGCGCGATGTCCTCCATGTACATGT
ACGCCTGGAAGCAGGGCATCAAGACCACCTACTACCTGCGTTCGCGCCCGGCCACCAAGA
TCGCCAAGACCACGGTGAGCGCTGCGGCCCCGGCCAAGGTATTCAGCCCGGACGAAGCCA
TCGCCTGCTCGCTGGAAAACCCGGAAGCCTGCGAGGCCTGCCAGTAACACACCGCGCGGT
GGGTGCCGACCGTTGGTCGGCACTCGAACACCTCGCACCTGTAGAGCCGAGCCATGCTCG
GCTGCGGAAAAACACCCACGGTAGCGCCGGGCCACGCCCGGCGGCTCACCCAGGAATTCA
AGGAAACACCCATGGCCGACAAGCCCAAGCAGATGCTGCTCGATCCCGGTTTTGAACTGA
CCCTGCGCCCGATGCGCTACCCGCAGTTCTATGACATGTACCGGAACGCGATCAAGAACA
CCTGGACGGTGGAAGAGATCAACTTCCAGATCGACATCACCGACCTGCACAGCAAGATGT
CGCCGGGCGAGCGCCACCTGATCCACCGCCTGGTCGCGTTCTTCGCCACCGGCGACTCGA
TCGTGTCCAACAATCTGGTGCTGAACCTGTACCAGCATCTCAATGCGCCGGAAGCGCGCA
TGTACCTGTCGCGCCAGCTGTATGAAGAAGCGCTGCACGTGCAGTTCTACCTGACCCTGC
TCGACAACTACCTGCCGGATCCGGAAGAGCGCGCCAAGGCGTTCTCGGCGGTGGAGAACA
TCGACTCGATCAAGAAGAAGGCCGATTTCTGCTTCAAGTGGATCGACTCGATCCAGAGCC
TGACCCGCATCGAGACCCGCGAACAGCGCCGCCAGTTCCTGCTCAACCAGATCTGCTTCG
CCGCCTGCATCGAAGGCCTGTTCTTCTTCGCGGCCTTTGCCTACGTCTACTACTTCCGTT
CGCGCGGCCTGCTGCCGGGCCTGGCCTCGGGCACCAACTGGGTGTTCCGCGACGAGAGCG
CACACATGGAGTTCGCGTTCGAGTCGGTGCGCGTGGTGCGTGAGGAAGAACCGGACCTGT
TCGACGAAGAGATGAAGCAGCAGGTCTACGACATGCTGGCCGAAGCCATCGAATGCGAAG
TGCAGTTCGCCGAGGACGTGCTGTCCGGCGGCGTGGCCGGCATCTCCACCCGCGACATGC
GCCAGTACCTGCAGCACTGTGCCGACCAGCACTTCGCCAAGCTGGGCATGGAAAAGAAGT
ACAACGTGCGCAACCCGCTGCCGTTCATGGAACTGCAGGACGTGCAGGAACTGACCAACT
TCTTCGAACGCCGCGTCTCGGCCTACCAGGTCGGCGTGCAGGGCGAAGTCGCCTTCGACA
TGAACTTCTGATCGAACCGGCCCGGCCTGTCGCAACGAAGAACCCCGGCCAATGCCGGGG
TTTTTCGTTGCGCATCAGAAGGATGAGCTATTCTCGCTGGACGCCAGTGGTGGCGGTGCT
TCGCATCCATGCCGGGCCTGGGGAGGAAGAGGGGATGCCACTGCAGGAATGACGCGTGGA
CAATCCCAGCGCCGGGTTCCCGTGCGCGTGGTCCTGCCATGGTGGCGCAACTGAATGGAC
CCTGGAGGTCGCAATGGAGACTGCAGTGCCTGGAACAGCAACCCGCAGGACCGTGTTTCG
TGGGTGGACGGGAGGATTGTTCGCCGTCCTGGTCGCCTGTCCGCCCCTCGCCCATGGCAC
GAACTGCGATTCCAAGGTGACCAACGTTTCCATCGATGCCAGCGGCAAGGTGTTCGTGGC
GACCACCGTCTCGCCCATCCACGCGGTCTGCAACATCGTCAGCAAAGGCGACTTCAGCAT
GCCGCCCGAGGTCTGCAAGGCAACCTACGCCATGCTGATGAGTGCGAAGGTCTCCGCCAT
ACCCATCCGCCTGTACTACACCAGCGTGCCGCAATGTGGCGATATCAAGGCCTGGTCGGC
ACAACCGAGCTTCTACCACGCTGAACTGTTCTGATTACGGGGCCGGGCGTATCGCCTGGA
GGGCACGCCGCGATCAGCGCCGCCCTTCCACCGCCATGCGCACCGCCAGTCCGGCCAACA
CCGTGCCCATCAGCCAGCGCTGCACCATCTGCCAGGTCGGGCGTGCGGCCAGGAAGCCGG
CGATGCTGCCGGCGGTCAGCGCGATCATGCCGTTCACGCTGACGCTGACCAGGATCTGGG
TCGAGCCCAGCACGATCGACTGCATCAGCACGCTGCCTTCGCTGTCCGGGTGCAGGAACT
GCGGCAGCAGCGACAGGTACATCACCGCCACTTTCGGGTTCAGCAGATTGGTCAGGAATC
CCATCGTGAACAGCTTGCGCGGGCTGTCCTGCGGCAGTTCGCGCACCGCGAACGGCGAAC
GGCCACCCGGCTTGAGCGCCTGCCAGGCCAGGTACAGCAGGTACAGCGCGCCACCGATGC
GCAGCGCGTCGTAGGCGAACGGTACCGTCATCAGCAGGGCGGTGATGCCCAATGCCGCGC
ACAGCATGTAGAACACGAAGCCCAGCGCCACCCCGCCCAGCGAGATCAGTCCCGCCATCG
GCCCCTGGCAGATCGAGCGCGAGATGACGTAGATCATGTTCGGCCCGGGCGTGAGCACCA
TGGCCAGCGAAACCAGCGCAAAGGCCAGCAGGTCGGAAGTGGCGGGCATGGGAGGTCCTG
GCAGTGGGCGTGGCGCAGTGTAACGCCTGCTGCAGGCGCGGCCTGCGCAGGCACCGCTGC
CGGGTGACCGTTGCACGTGCATTCCGATGGCCGTCACGCCGGTCGCTTAGAATCCGCAGC
ACCCCACACCGAAGCTCCCCCATGACCCCGATCCCCGAGACCGTGCCGCCCATCGAAGTG
CGCATGGCCGAAATCGTCTTCCCCAACCACACCAACCACCTCGGCACCCTGTTCGGTGGC
CAGGCACTGGCGTGGATGGACAAGGCCGCGTTCCTGGCCGCCGCCCGCTACTCGCGCCGT
ACCGTGGTGACCGCGCGCAGCGACCAGGTCGACTTCAAGCTGCCGATCCGCATCGGCCAG
ATGGTGGAAACCATCGGCCGCATCGTCGAAGTCGGCCGCAGCTCGATGAAGGTGGAGGTG
GAACTGGTCGCCGAAGACCTGCACAGCGGCGAGCGCAAGCTGTGCACCCGCGGCCACTTC
GTGATGATCGCGCTGGACGAGGAAGGCCACCCGATCGCGGTGCCGCCGCTGCCGGCGGCC
TGACCCGGCCAACCGACCGGCGCTTGCAGGGGCGCCGCAGCGCCCCCATCTGGCAGCCAT
GAGCCTGCCACTCACCGACTTCATCGACCGCGCCCAGCGCCTGTTCGTGCTGACCGGCGC
CGGCTGCAGCACCGCCTCGGGCATTCCCGATTACCGCGACAGCGACGGCCAGTGGAAACG
CACGCCACCGGTGACCTACCAGGCCTTCATGGGCGAGGCCGCTACCCGCCAGCGCTACTG
GGCGCGCAGCCTGCTGGGCTGGCCGCGCTTCGGCCTGGCCCGGCCCAATGGTACCCACCA
GGCCCTGGCCGCACTGGAAAGCCGTGGCAAGCTGCAGGTGCTGCTGACCCAGAACGTGGA
CGGCCTGCACCAGCGCGCCGGCAGCCGTAACGTGATCGACCTGCATGGCCGCCTGGATCG
GGTGCGCTGCATGGGCTGCGAGCGCCGTAGTGGCCGCGAGGACTTCCAGCAGCGCCTGCT
GGACGCCAACCCCGGCTGGGATGCGCTGGAGGCCGGCGTCGCGCCTGATGGCGACGCCGA
CCTGGAGACCGATTTCTCCAGCTTCGTGGTACCCGGGTGCCCGCACTGCGGCGGGGTGTT
GAAGCCGGACGTGGTGTTTTTCGGCGAAAACGTGCCCCGCGAGCGGGTGGAGGCGGTGCA
CGAGCACCTGCAGCAGGCCGACGCCGTGCTGGTGGTGGGCTCGTCGCTGATGGTCTATTC
CGGCTTCCGCTTCGTGCAGGCGGCGGCCAAAGCAGGACTGCCGGTGGCGGCGTTGAACCG
TGGCCGCACCCGTGCAGACGACCTGCTGCAGTTCAAGGATGAACGCGATTGTGCTGAGGC
GCTGGCGTCGGTTATCGAACCATCGGCTGGGTAGAGTCGACTGTCAGTCGACTCTACAGG
CCACCCGCCGCCGCGAAACAGCGATCCATCCAGATGGTTGATCCCGGAGCCGTGCGGCGG
TGCAATACGCATCCCCTACGTCGTCCATCACTGTCTTGAGCCAGCTGTTTTCGCCGATCT
CGTTCGGCCCCCTGACCCTGTCCAACCGCATCGTCGTCGCGCCGATGTGCCAGTACTCCG
CCGAAGACGGCCGCGCCAGCGACTGGCATGCCATGCACCTGGGCAACCTGGCGCAATCCG
GCGCCGGCCTGCTGATCCTGGAAGCCACCGCAGTCGAGCCGCGTGGCCGCATCAGCTGGG
CCGACCTGGGCCTTTGGGACGACGGCACCGAGGCCGCGTTGGCACAGGTACTGGCCAGCG
TCCGCCGCTGGTCGCCGATGCCGCTGGGCATCCAGCTCGGCCATGCCGGTCGCAAGGCCT
CGGTGAACCGCCCTTGGGACGGCGGTGGCCAGCTGCCGGCCGACGATGCACGTGGCTGGG
CCACCGTGGCGCCGTCGCCGCTGCCGTTCCATGCCGCCGACCCGGCGCCGCAGGAACTGG
ACGAGGCCGGCATCGCCGAGGTCGTCGCCGCCTTCGCCGCCAGTGCGGTGCGTGCCGAGC
GCCTCGGCTTCGAGCTGATCGAGCTGCATGCCGCCCACGGCTACCTGCTGCACCAGTTCC
TGTCGCCGCTGAGCAACCGTCGCACTGATGGCTACGGTGGCTCATTGCCGAACCGCCTGC
GCCTGCTGGTGGAAGTGTTCGACGCCGTGCGTGCGGCGGTATCGGACAAGATCGCCGTGG
GCGTGCGCATCTCCGCCAGCGACTGGGTCGATGGCGGCTGGGATCTGGTGCAGAGCGAAG
CGCTGGCCCAGGTGCTGGACGCGCGCGGCTGCAATTTCCTACATGTCTCCAGCGGTGGCC
TGGACGAACGCCAGAAGATCACCGTCGGTCCGGGCTACCAGGTGCCGTTCGCGGCAGCGA
TCAAGGCCAAGGTGCGCATGCCGGTCATCGCCGTGGGCATGATCACCGAGCCCGAGCAGG
CCGAATCGATCCTGCGCCATCGCCACGCCGATGCCGTGGCCCTGGCGCGCGGCATCCTCT
ACGACCCGCGCTGGCCGTGGCATGCCGCTGCCGCATTGCGCGACAGCGTGGAACCGGCGC
CACAGTACCTGCGCTGCGAGCCGCGCGATGCGCGCGGCGTGTTCAAGACGCGCTGAGGCT
CACACCCGCCAGGCCGGCGCGATGCCGGCCTGAAGGTGTTCGAACAGCGCGCGGATCTTG
GCGGTGAAATCGCGGCGGTCGCTGACGCAGAAGTAGACCTCCATCGGTTCCGGGCGCCAC
GCGGTGTCGGCGCCGAACACCGCCTGCAGGCGGCCATCGCGCAGGTACGGCTCGGCCACG
AATGCGGCCAGCCGGGTGATGCCGGCACCGGCCGCCGCCAGCGTCGCCAGCGCATCGATG
TCATCGCAGACCATGCTCGGTGGCAGCGCGGCGTCCACGCGCTGGCCGTCCTTCAGCAGG
CCCCAGCGCAATGGTCGGCCATCGGTGGGGAAGCGGTGCAGCAACCCGCGATGACCGCCC
AGATCGGAAGGCTGTTGCGGGGTACCGCGCGCCTTCAGGTAGGCCGGCGAGGCACAGAAC
ACGAACGGAACACGCGCCAGCTGCCGCGCGACCACGCCGTCCTCCAGCTGCGCCCCGATG
CGGATGCTGGCATCCACCGCTTCCGGCCCATGCTGCACGGCGCGGTCGGTCAGGCGCAGC
TCCAGCTGCAGTTGTGGGTAGCGCTGCTGCAGTGAAGGCAACAAGGGGGCAAGCACGTGG
CGACCGAAGGCGCTGCTGCTGGCGATGCGCAGCGGCCCGGCCGGTTCGATGTCACCGGCG
GTGACCATCGCCTGCGCGCGCGCCAGGTCGGCTTCGATGTGGCGCACCTGCGCCAGGTAC
AGCGCGCCGGCCTCGCTGAGGGCCAGCTGCCGCGTACTCCGGTTCAGCAACCGTACGCCC
AGATGGGCCTCCAGCCGGTTGATGTTCTGGCCGACCGCGGTGGCGCTGATGCCAAGGATG
CGGGCCGCGGCGGCAATGCTGCCGGTCTCTGCGGTGCGGGTGAAGCTGCGGATCAGTTGC
AACAGGTTCATGACCGACCAGCTTGCCACGGGAAGGTCCAAGTATCGCTTGGTACTGAAC
CAAGCAGGCCGGTTGCACCCGTGATCATCCGGCCGCTGGGCAGGGCGCTGCCCTACACTG
TGGCGATGCGCCCCGATTCCATTCTTACCCTGTCCTGCCCCGACCGCACCGGCATCGTCT
ACCGCGTGTCCGGCCTGCTGTTCGACCACGGCTGCAACATCCTCGACGCCCAGCAGTTCG
GCGATGAGGAGAGTGGCCGCTTCTTCCTGCGCGTGCACTTCGACCGCGATGCCGGCCTGC
CGCTGGAGACCGTGCACGCGGCCATGGCCACGCTTGCCGAAGGCTTCGGCATGGACTGGC
AGCTGCACGATGGCCGACGCCGCGCGCGGCTGCTGGTGCTGGTCAGCAAACAGGGGCATT
GCCTCAACGACCTGCTGTTCCGCGCCCACAGCGGCCAGCTGAAGGTGGACATCGCAGCAG
TGGCGTCCAACCACGCCGACTTTGCGCCGCTGGCGGCGTCCTACCAGGTGCCGTTCCACC
ACCTGCCGGTGACCGCCGATACACGCGCGGTGCAGGAGCAGCAGATCATCGACCTGGTCG
AGCGCGAACGCATCGACCTGGTGGTGCTGGCGCGCTACATGCAGATCCTGTCACCCACGC
TGTGCCGCGCGCTGGCCGGCCGTGCGATCAACATCCACCACAGCTTCCTGCCCAGCTTCA
AGGGCGCGCAGCCGTACCACCAGGCACACGCGCGTGGGGTCAAGATCATCGGCGCCACCG
CGCACTACGTCACCGAGGACCTGGACGAAGGCCCGATCATCGAACAGGACGTGGCCCGCG
TGGACCATGCGATGGCACCGCGTGAACTGGTGCGGCTGGGCAGCGATACCGAATCGCTGG
TGCTGGCACGCGCGGTTCGCCGCCATGTGGAGCACCGCATCCTGCTCAATGGGCATCGCA
CGGTGGTGTTCCGGTAATCGCCCATCCCGCGTCCGCCGGGCATGGCCCGGCGCTACCACG
GGTGCTATCCGGTAGTGGGGGGGGGGGGGGGGGGGGGGCGGCCCGGAGCGGCGGGGCGGG
GGCCGGCGCGCCGGCCCCGC
>contig00034 len=41818 cov=31.5 corr=0 origname=NODE_34_length_41818_cov_31.539909_pilon sw=shovill-spades/1.0.4 date=20220914
CCGTGCTGACCCAATGGCTGCACCACTACAACTGGCACCGCCCTCACATGGGGATCGGTG
GCCAGCCACCTATTTCCAGAGTCCTGCTGAACAACGTGGTGGGTTTACACAACTAACAGC
CGACTCTACCCCGCCGCTCCACCGCCGGTTGGTCTGGTGGCTAGGCCGGCACCAGCTCGA
TGCAGTCCACCGGGCACGGCGGGATGCACAGCTCGCAGCCGGTGCACAGATCGGCGATCA
CCGTGTGCATGTACTTGGCGCCGCCGACGATGGCGTCCACCGGGCAGGCCTGGATGCACT
TGGTGCAGCCGATGCAGTCGGCTTCCACGATCAACGCCACCTGCGGCGCCTTGTGCTCGC
CGCGCGAACGATCAAAAGGAATCGCCGGTACGCGCAGAACCTGGGCCAGCGCGCGTGCAC
CGGCATCGCCACCGGGTGGGCAGCGGTCGACGCCTGCCTCGCCGCGCGCCATCGCCTGCG
CGTACGGTCGGCAACCGTCGTAGCCGCATTGCCCGCATTGGGTCTGCGGCAACAGGCGGT
CGAGGCGTTCGGTCAGGGGTGGGATCAGGCTCATGCGTGGCGAAGGCTGCGCGTCGGGTT
ACTTCAGGGGTTTGCCGCGGAACCAGCGCTCGTGGGCCAGCGCCAGCATCGGCTTGTCTT
CGGAACTGTCACCGTAGGCATGGATGCGCACGTAACGCGACAGATCGAACTGGCGACGGA
TGTGCTCGACCTTGCGCGGGCCACAGTCGCCACCGGCGTAACGGCCGGTCAGGCGTCCGT
CCTGACATTCCAGCCGGTTGCAGATCAACTGCAGGCCCAGCTGCTCGCACCACGGCCGCA
GGTACAGGTCCAGCGAGCCGGACACGATCACCACGGTGTGCTGCTGTTCCTTGTGCCAGC
GGATCTGCTTCAGCATTTCCGGGCGCACCACGTCGGGCAGGAACTCACGCGAGAAGCCGG
CGGCCAGGGTGGCGATGTCGTCACTGTGGCGGTCGCTGAAGGTCAGGCGGGTGACGCGCG
CGCGGATGCGTTCGGCCGAGATCAGCTTCAGCCTGTACGCGAGCAGCCACGGGCCGACCT
TCCACCACGCCTGCGCCAGCTGTTCGGCGGTGGCCACGCGGCGCAGGAAACGGCCATAGG
TATCGCAGGTGGTCACGGTGTGGTCGAAGTCGAACAGCGCCAGTTCCATTCCGTTGCCTC
CCATCGCGTTGCCTCCGCTGGCCAATGCTGCCGGCGGGCGCGGCCGAGGCCACGCCCGCT
GCGGGCATCAGCGGACCGGCATGCCCGGCTGCGCGCCGCTGTCGGCGTCCAGCAACGCCA
GCGCACCGCCGTCGAAGCCGGCCGACAGGATCATGCCTTCGCTCAGGCCGAAGCGCATCT
TGCGCGGGGCCAGGTTGGCGATGAACACCACGCTGCGGCCGACCAGCTTCTCCGGCTCGC
CGTAGCTGCCACGGATACCGGAGAAGATCTGGCGCTTGCCCAGTTCACCTGCATCCAGCT
CGAAGCGCAGCAGCTTGTCCGATCCTTCCACGAACTCGCAGACCAGCACCTTGCCGATGC
GCAGGTCGAGCTTGGCGAAATCGTCGATGCCGATGTAGGCCGGCGCGTCGGCGCTCTTTG
CTTCGTCCTTGGCCGGGGCCGGGGCCGGGGCGGCCGGCTTGGCGGCGGGGGCAGCGGCAG
CCGCCGGCTGCAGGGTGTCCTTGGAGGCGTCGATCATGGCGTCAATCTTCTTCGGGTCGA
TACGGGTGAACAGCGGGGTGTACTCGGTGATGCGGTGTCCCAGCAGCGGTTGCGCCAGCT
CGGTCCAGTCGTTCACCGGCGCGGCCAGGAAGGCCTCGGCCTGCGCGGCGGTTGCCGGCA
GCACCGGCTTCAGTGCGGTGACCAGTACGCGGAACAGGTTCAGGCCCTGGCTGCACACGG
CCTGCAGCTGCGCGTCGGCGCCTTCCTGCTTGGCGATGACCCACGGCTTGACGTCGTCGA
TGTAGCGGTTGGCTTCGTCGGCCAGGGCCATGGTCAGGCGGATCGCCGCGGCCGGGTCGT
TGCGCTCGTAGGCTTCACGGATCGGCGCCAGGCCGTCGACGAAGCGTTGGTACTGCGCCG
CATCGGGCAGCTGCGCGGCCAGCTGGCCGTCGAAACGCTTGCTGATGAAGCCGGCGCAGC
GGCTGGCCAGGTTGACGAACTTGCCGACCAGGTCGGCGTTGACGCGGGCGATGAAGTCAC
CCAGGTTCAGGTCGAGATCGTCGACGCCACCGCCGGACTTGGCGGCGTAGTAGTAGCGCA
GTGCTTCCGGTTCCAGGCCGGCATCGAGGAAGGTACGCGCCATCACGAAGGTGCCGCGCG
ACTTGCTCATCTTGGCGCCGTCCACGGTCAGGTAGCCGTTGACGTGCAGGCGGGTCGGCG
CGCGGTGACCAGTGCCGTGCAGCACCGCCGGCCAGAACAGGCCGTGGAAGTTGACGATGT
CCTTGCCGATGAAGTGGTGCAGCTCGGTGCTGGTACCGGCGCGCAGGTGCGCTTCGAAGT
CCTCGCCGATCCTGCCGCACAGGGTCTGGAAGCTGGACAGGTAGCCGATCGGCGCGTCCA
GCCAGACATAGAAGTACTTGCCCGGCTGGCCGGGAATCTGGAAGCCGAAGTACGGCGCAT
CGCGCGAGATGTCCCACGCGCGCAGGCCACCTTCGGCATTGAGCCACTCACCCAGCTTGG
CCTTCACGCCCGGCAGGGCGACGTCGCCGGCCAGCCATTCGCGCAGGAACGCGTCGAAGT
GGCCCACCTCGAAGAAGAAGTGCTCCGAATCGCGCATTTCCGGCGTGGCACCGGAGATGA
CCGAACGCGGTTCCTTCAGGTCGGTCGGCGCATAGGTAGCGCCGCACACTTCGCAGTTGT
CGCCGTATTGGTCGGGGCTGCCGCAGTTCGGGCAGATGCCCTTGACGTAGCGGTCGGGCA
GGAACATGCCCTTGGCCGGGTCGTAGAACTGCGCCACCGAACGGCGGCTGATGTGGCCGG
CCGCTTCCAGCTTCAGGTAGAACTGCTCGGTCAGCGCCTTGTTGGCTGCCGAATTGGTCG
AGTCGTAGTGGTCGAAGGCCACGCCGAAGGCGGCGAAGTCACGTTCGTGGCTGGCCTGGA
TGTTGGCGATGAAGGTTTCCGGGGTGACCCCGGCCTTTTCCGCGGCCAGCATGATCGGCG
TGCCATGGGTATCGTCGGCGCAGACAAACCAGGCCTTGCCGCCACTCATTCGCCGCGCAC
GCACCCAGATGTCGGCCTGGATGTAGCCGACCAGGTGGCCCAGGTGCAGCGGGCCGTTGG
CGTAGGGCAGGGCGGTGGTGACGAGCGCGGTACGGGTCATGGTCGCGGGGTGAAGCCGAG
GGGAACCGCAGAGTATCGCATGCCCGCAACGAGGTGACCCGGCCGGGGCCGGGTCACGGG
GATGAAGCGGGGGCCGGGGCGCTTATTCGCGCTGCCAGGTCTGCGCGCGGCAGATGAAGG
CGATGCAGCCGGACACGTCCAGCCTGGTGCCGCCGGGCTGCAGTTCCATCTTCGACTTGT
AGGTCTTGCCATTGGCCGGATCGAGGATGGTGCCACCGGACCACTTGTTGGCGCCGTCGG
CCTTCAGGTTCCAGAGGATGGTCATGCCCTTCACCGGCTTGTTCCTGTTGGCGCCTTCAC
AGCCGTCACAGACCGGGTTGGGGCCCTTGTCCGAGTGCAGGATGTCGACCACCTTGCCGG
TCAGGGTGCCGTTGGCGGCCTGGGTGATCTCGACGATCGACTTCACCTTGCCGGTCTTGT
CGTCGATGGTCTTCCAGCGGCCGGCGGCGCCATCGGCGGCCTGCGCCGAGAGCGCGGCCA
GGCACAGCGGCAGTGCCAGCAGCAGGTTCTTGAAGGTCTTGCGCATGGTCCCCTCCCAGG
GTTCATTCCGGCACGATGCCGGTACGGGTCGACTGTATACCCATTCGGCGGGGTATGGGG
AAGGGGGGCTTTGCAGGGCTGCGCCCTGCACCCGCGGTAGTGCCGGACGCTGGCCGGCAA
CCTCAAAAGCAAAGACGGCTATCCGTGGGATGGCGGGGTGGGTCCGGTTGCGGGGGGCGC
TGCAATTCCCCCTCCGGGGCCCGGCCCAGCCGCTGGCGGCTGTGCGTTCGGGCGCTTGCG
AAGCAGTGCTTCGCAAGCAAAGCGCCCTCACCCATGTAAGCTCGGTCGCCGCTTGCTCGT
GGGCGCTGTCCTGCGCACACGGCAAGACCGGGGTTGGGCGTCCTGCCCAACCCGCCCGAG
GCATGCCTCGGGCCCATGCGGCTCACGCCCCCGCAACCGGACCCACCCCGCCTTCGACAG
GTCTCCGCGATCTGTTGGAATGCCACGGCCTGCTCTTGGTGGGTGTCGACCTTGGTCGAC
ACGTAGATCCACGCCATGCGTGGATGGGCCTCCGCGATTGAAAATCGCTCACGCGATCTC
GTACAACTCCAGTGGCAGGTCGTCGGGGTCGGCGAAGAAGGTGAAGCGTCGGCCGGTGTA
TTCGTCCACGCGGATCGGTTCGCAGGCGACACCATGCGCGGCCAGGCGCTGGATGAAGGG
TTCCAGTGCAGCCACCCGGAACGCGAGGTGGCGCAGACCCTGGGCCTCCGGGCGGCTGGG
ACGGGGCGGCGGCGAGGGGAAGGAGAACAGTTCCAGCTGGCCGCCGTCGGGCAGGGCCAG
ATCGAGCTTCCAGGAATCGCGTGCGGCGCGGTGGTTCTCGGCCAGCACGCGCAGGCCGAG
GATGCGCACGTAGAAGTCCTTCGAGCGTGCGTAGTCGCTGCAGATCAGTGCGGCGTGGTG
GATGCCCAGCAGGGCGTCGGAACCGGGGGTCATTGCAGGGTGTCCAGCCAGCGCTGGGCG
ATCTTCTGCGCCAGCGGATAGGGTTCGGGGTCGTTGCGGTTGGTCAGCACGATCACGGTC
AGGTGCTTCTCCGGGTGGCGCACGATCACGTTGCGGAAGCCGATGCTCTCGCCGCTGTGC
CATTGCACCGGGCCGTTCAGGCGCCAGCCGAAGCCGTAGTGCGGCACATCCGGTTCGGGC
GTCGGTGTGGCGGGGCTGAACATCGCCCGGCGCGAGGCCTTCGACAGCAGGCGGTCGTCG
TACAGCGCGGCATCCCAGCGGGCGAGATCGTCCAGCGAGGAGTAGATCCCGCCGTCTCCC
AGTACGGCGCTGGTAGTGCTCTGGTCGGTGCGCTGCCAGCGGCCATCGATCCGGCTGTAG
CCATAGGCGCGTGCGGCGACCGTGTCCACGCCGTCCTGGTGGGCCACGGTATGCGTCATG
CCCAGCGGGCGGAAGATGCGTTGTTGCAGGAAGGCGGCGAAATCCTGGCCGGATGCGCGG
CCCACGATCAGTGCCAGCAGTGCATAGCCGCTGTTGCTGTAGCGGTACTGCGTGCCCGGC
GCGAAGTTCAGCCGGTCCTGGCGCGACAGCAGGGCCAGCACATCGGCATCGTGTACCTGC
CGCGTGTCTGCCGGGTCCATCAGGTCTTCGTAGTCGAGCAGGCCGCTGGCATGCGAGAGC
AGGTGGCGGAGGGTGATGCCCGCTGCAGCCGGTGGCAGCTCGGGCAGCCACTGCCGGGCC
GGCTGGTCCAGCCCGAGCCGGCCGTCTTCCACCAGCAGCAGCACCGCCGCAGCGGTGAAC
TGCTTGCTGACCGAGGCCAGCCGGAAGTTGCTGGCGGCTGTGACCGGGGTGCCGTCTTCG
ACCACCGCAAGGCCGTAGCCACGGCGGAACACCGGCTGCCCGTCATGCAGCACCAGCACT
GCGGCGCCGGGCACCTGGCCATCGTAGGCCTGCATCAGGCCGTCGATACCAGCATCCGGT
GGGGTCAGCACCGGTGCGGCGGCGCCCGCCAGAGGCAGCAGGCCCAGCACGGCGGCGAAC
AGGGCGACGGCAGGGCGCATGGTGGCTCCGGAAGCGTCAGGGCGAAGGTGTGGGCGCAGC
GCTGGCCGGCTGTGCCATCCAGCGCTCCATCTTGCGGTCCAGCACGTCCAGAGGCATCGA
GCCGTCTTTCAGCAGTTCTGCATGGAAGCGGCGCAGATCGAAGGCTGCGCCCTGGCGTGC
CTTGGCCTTGTCGCGCAGGGCAACGATGGTGGTCAGGCCGGCGACGTTCGACAGTGCCTG
GCCGGGCTGGGCCATGATCCGCTCGACTTCGGCGTTGGCGTCATCGCTGCTCATGTCCAC
CGTCTTCTGCAGGTAGGCCACGGCCTGCTGCTTGCTCCAGCCTTGTGCATTGACGCCGGT
GTCGGCGACGACGCGCGCGGCGCGCAGCAGGCGTGAGTACAGGTAGCCGATACGGTCGTA
GGGATCGGTGTAGACGCCGAGGTCTTCACCCAGCGTTTCGGCGTACAGGCCCCAGCCTTC
GACGAACGCAAGATCGCCACCGAGGCGACGGAAGCGCGGCAGCTTGGCCAGCTCCTGCTG
CAGGCCCAGTTGCACGTGATGGCCGGGAATCGCTTCATGCAGGTACTGCACCGGCACGCT
CCAGCGCTTGCGGCTGGGCAGGTCGCGGGTGTTGATGTACAGCACGCCGGGCTGCCCGGG
CGGCGACGGCTGGTAGGCGGCAGCGGCAGCGGTCAGCGCCCGTTCCGGTTCCACCGCGCG
TACTTCCAGCGCGGACTTCGGCAGCGTATCGAGCACCTGCGGCAGGCGCGCGTTGACCTG
CTGCTGCACCTGGTGGTAGCGGCTGATCAGTGCATTGGCATCGCTGTACTGGAACTGGCG
ATCGTTGCGCATGCTGCGCAGCAGCTTTGCCGGCGTGCCACGCAGCTTGGCGTCCTTCAT
CACCGTGGCGATCTGTGCCTGCAGTTCCTGCACGCGTTGCTCGCCCAGCGCGTGCAGCTG
CGCGGCGGTCTGGTCGCTGGCGGTGGTCTGCACGATCAGGTTGGCGTACCAGGCCTGGCC
GTCGGGCAGCGCGCCCATGCCGCTGCTGGCGCGCGTGGCCGGCAGGTACTCGGTGGCGAT
GAAGCCGCGCAGGGCGCGGTAGGCGGGCATGATGCGCAGTTCGATCATGCGCTTGTACTC
GGCACTGATGCGCGCCTTGTCTTCGGCCGCAATCGTGTTCGGCATGGTGCGGATCGGCGA
CCAGAAGATGCTCTCTTCAGCGGTCGGCTTGATCACCGCATCCAGCTGCGGCAGCACCTT
CTCCATCAGGTCGCGCGGCTGCACCACGCCGGCCTTCATGCCCTGGCGCATGTTGTCGAT
GGCCTGGTCGAACAGTTCGGGAATGCCGAGCGAACGGCGCGACCAGGTGTCATAGTCCTG
CACGGTGTTGAACGGCTGCGCGCCCGCGCCGGAGCCGAGGATCGCCATGATGCTGCCGAT
GTTGTAGTACTGGCTGATCGGCATCATCCAGCTCGGGTAGCGCTCGGCAGCCAGCGAGGC
GCGCGCGTCACGTACGAAGATCTCGTAACTGAGCAGGTCCTGGCCCTGCAGGCCATCGCT
GCCGAGTTTTTCGACCTTGCCCAGCCACTGCGTGGTGAAGTCGTGCGACTGCTGGCGCCA
GGCGGCGGACAGGATGTTGGGCAGCTGGTCGTTGTAGCGCGGTTCGCCCTGGAACGTGGC
CTGCAGCGGGTTCAACCGCATCGAGGCATCCCAGTACTCGTCGTACAGCCGTTCCAGCTG
CACCTGCTTGGGCACGGCACGGGCCGGTGCGACCGGACGCGGCGCAGCGCGGCGCGCCGA
ACTGCCACGGGCCGGTGCGGTGGCACGGGCGGGCCTGGCCTTGGGCTTGGCGGCCTGGCG
GGTCTGCGCAGCGGCAGGGCGGCTGGCCTTCTTCTTCGCTGCTTCGGCCGACGGCACGGC
ACTGAACAGGAACAACGCGGCAATGGCAGCGGCCAGGACGCGGGGGGAATACGGCATCAA
GAAGCTTCCGTGGAACACAGATCGTGGAGCTTGCACGATCCGCGCGCGTACGGCCAGCGT
GAAGACGCAGTCAGCTTGGTGGCGCTGGGGCTTCAGTCAGCCGCAGCGGCGGCGCGCAGT
GCCGCCGCGCGACCGGCGCCCAGATAGCGGGTGATGGCACGCCGCATCAGGTACAGCAAC
GGAATCAGGGCGACCGCAAAGCCCATCTTGTACACGTAGTTGACGCTGGCGACCGCAAGG
AACAGCGAGGTCGGCCAGTGTTGCGGGCCCAGCACGAAGGCGATCCAGATCACCACGAAG
CTGTCCACCACCTGCGAGATCGCGGTCGATCCGGTCGCACGCAGCCACACGTGGCGTTCG
CCGGTGGCCTGGCGGATGCGGTGGAACACCGCCACGTCGATCAGCTGGCCGAGCAGGAAG
GCCACCAGCGAACCGGCGATGGTCCACATGCCCTGGCCGAACACGGCTGCGAACGCGGCC
TGGTAGTCGGGCACACCATGGTCATCCATCGACGTGACCCACCAGCTGGCCGGCGCCAGC
GAAATGGCCGCGAAGGCGAACAGGAAACCGTAGCCGATCAGCACCACCGCCAGCCACGAG
ATGAAGCGCACGCCGCGCTTGCCGAAAAACTCGTTGATGGTGTCGGTCATGATGAACACC
ACCGGCCACAGCAGGGTACCGGCGGTGAAGCTGAGCGAGCCGGTCTGGCCGAACAGGTTC
CAGTTCAGCGGGGCGATGCCCAGCGTGTCTTCCAGCGCGAAGATCTTCACCCCGATCAGC
TCGGCCAGCACCGCATTGCCGCAGAAGAACGCGGCCAGCACGATGAACAGCAGGACCGCG
CGGTCCTGCAGCGGGCGCTCGATCGGCGCCGGGGTCATTCGGTGCGTTCGCCGGTGCGTT
CGCCGGCGCGGGTGAACGGCACGCTGGACGGTGCGACGGCGCCGCCGGAAATGATGAAGC
TCATGGCCTGGTCGACGGTCCAGTCAGTCGGGGTCAGCAGTTCCACCGGCACGATTTCCA
GGTAGCCCGAGGTCGGGTTTGGCGTGGTCGGTACATACACCGCGGCCAGCTCACGGTCGG
TGCCGTGTTCCTTGATCACGCGGGTGACCAGTCCGACCGATTTCATGTCGCGGTGCGGGA
AGTCGATCAGCACCACGCGCTGGGTGCTGCCCGGTTCGGTCTGCAGCATGTCCAGCAGCT
TCTTTGCGCTGTCGTAGATGATGCTGGCCAGCGGAATGCGCTTGATGACCGCGCCCACCC
AGCGCAGCAGGCGCTGGCCGAGCACGCGGCGGCTGGCCACGCCCACCGCCAGGATCACCA
GCAGGGTGGCCAGCAGGGCGATGGTGTCCTGGATCCATTCGGCGCGGACCCAGCCGAGGT
AGTGCGGGAAGCTTGTCGCGATCTGCTCGGACAGCGGTACCACCAGCGGGCTGGAAATGC
CCGACAGCAACACGAACACGAACTTGACCACGACCCAGGTCAGCCAGATCGGCAGCAGGG
TCAGCAGGCCGGTCAGGAACAGGCGCTGCAGGGAGGGGCGGGGGACCAGGGCGGGGGCTT
CGAGCGACATGTGCGCATTGTAGCGGTCACTGCCGGTCGATTACGCTGGTGGATCGACTG
CGGCAACGAGCCATGGAAGGGAAGCTGTGTTGAAGATTCTGCGCGGACTGGGCTGGACCC
TGGCGGGCCTGCTGCTGTTGACCATCGTGGTGTGGTGCGCCTCACGCATGTGGCCGGTGC
CGGAATCGCGGTTGCAGGCGCAGCAACGGCTGGAAGCGCGGCTGCCGGCGAGCGGGCGCA
ACGGTTATGCCCTGTTGTGGACGCTGCCGTTCGACGATCTGGATGCCCGCCAGCGCGAGC
AGGCGTTGGCCGAGGACGTGCGCCGTTGGGAGGCCGACCTGCGGGGCAGCAGCGGCGGCC
AGACACACCTGGTGGCCAACCATGCCGAGCTGCGCTCGCGGCCCGGTGCCAGTTGCGGGC
CGGCCGCCCGCGGCTGCCTCGCCCAGGTCCGCGCGGACCCGCAACGCTTCGTGGAGGCCC
ATGCCGGGCACCAGCAGTTGCACGCGCGGCTGGATCAGCTCGCCGAAGCAGACTACTTCG
TATCGCCGTTCCAGCCGAAGGGCGAGGGCATCCTGGTGCCGATGCCGACCTACGGGCTGG
TGGTCGATGCCACCAGCGCACGCGCGCTGGCGTTCGTACAGGGTGACATCGATGGTGCCC
TGCGCGGCAGCTGCCGGGGAGTGCAGCTGGGCCGGCGGCTGGTGCCCGGTGGCAGCTATC
TGGTCGAAAGCATCATCGGCGCCAGCCTGGTACAGGCCAACGCGCAGCTGCTGGCCGACA
TGCTGGTCGAACTGCCTGCCGATCACCCGCTGCCGGCCGAATGCGAACAGGCCATGCAGC
CGATGCGGGCCGACGAGCAGAGCCTGTGCCGTGCGATGCAGGGCGAGTATGCGATGAACC
GGGTGGCGATCGAGACCTCGGCGCGGGAATTCGGCGGCGCGCTGGTACTGGACCGCAGCA
GCACCCTGGCCCGTGCGGCCGGCAATCTCGGTTGGGCCTGTGGCGCGACGGCGACCGCTG
CGCTGGAGGCGGACCGTCCGTTGCCGGCACCGGCGCCGCCGCAGCGTGACTTTGGTTGCC
TGTCGAACGTCATGGGTTGCCTGTTGACCGACATTGCCGGTCCGGTCTATCCGGCCTATT
CGTCGCGCACCCAGGACGCCGCGGCGATGCTGCGCCTGCTGGGCGCACAGCGCTGGCTGC
GGCAGCAGCCGGGGGATCCGGTGGATGCCCTGCAGGGGTTGCCGGCGCAGTTCGCCTCGC
CGGTGCGGGTGCCGCGCTTGTCGGCGGATGGCCGCCATCTGCAGGTGCCGCGCCGCTCGC
CGTCCCGCAGCAACGACGAAAGCCCGTGGCTGTCGGTGCCGCTGCAGGCGGAGCCAGCTT
CGACTGCGTTGGCGCGCGATTGAGGCGCGCTCAGCGTGCGTGTGGCTTCAACCGCAGGTA
CACCTGCTTGCGGACCTGTGCGACCACCTCGCCGCTTTCATTGATCACGTCGTTGCTGAA
CCAGCGCAGCACCTTCTCGCCACTGGCCGCTTCGGCGCGCAGTTCGTCCAGCAGCGCGTC
GTCGATGCGGAATGATGTGCGTACCGTGCCGCGGCCGGGCTTGAGGAAGTCGATGGCGCC
GGCGCGATCCCACACGTAGTAGTCGCGGCCGAGGATGTGCAGCAGGCCGAGCATCCAGAA
CGGATCGGTCATCGCGAACAGGCTGCCACCGAAGTGGGTGCCGACGTAGTTGCGGTTCCA
TGGCCGCAGGCGCAGCTCGACATCGATCTGCCGGTAGTCGGGGGTGATGCGGGTGACGTG
GATGCCGGTGAACAGGAAGGGCGGCCAGAGGTTGATGCCGAAGCGGAACAGACGGGCGTT
CATGCGGATCCGGGGGCGCTGGGCGAGGTGTCCAGTCTAACCATTCGCATGCGTATGTTG
CACCCGGTGGCACCGGTCACGCGCCGCCGTCGATCACATACCCGTCGCGTCCATTCGCTT
TGGCCTGGTACAGCGCGGTGTCGGCCCCTTCGACGAAATGATGCGGTTGCAGCTCGCCTT
CCGGTACCCGGGTAAACACGCCGATGGTGAGCGTCACCCGATCGTCGCTGCCGTCACCGT
GTACCGGCAATGCACGTACGCAGTCGATCAGGTCCTGGATGACAAGCCGCGCGCCTTCGG
CCGGGGTATCGGGCAATACCAGCGCGAATTCATCGCCACCGTAACGCGCGGCCATGTCGC
GCGGCCGCCGCGCATGCGCGCCGATCAACCGGGCGACGTCCCGCAGCACGCGGTCGCCGA
CCTGGTGGCCATGGCGGTCGTTGTGGCGCTTGAAGTGGTCGACATCAATCAGCGCCAGGC
TCAGTGGCTTGCCGTTGCGTCGTGCGGCGTCGCATTCCTGCTGCAGCGCCTGTTCGAAAC
GCAGGCGATTGCCAAGGCCGGTCAGTGCGTCGCGGTTGGCCTGCCGGTGCCAGGCCGAAA
TCCGCCAGATCGCCCAGGCCAGCAGGACCAGCAGGACGCCCAGCAGGGCGGTGGCTGGCG
CCCACCAGAGGTTGCTGGTGCGCAACAGCAACCAGCTCAGCAGAGGGGCAAGCGGCAGCG
AACTCAGTGCTGCCAGCCACGGCAGGCGCAGGCCGAGCAGGATCACGCACAGCGCCACCA
GCACCGCGCTGATGGTGTGCTGCCAGAAGCGGGGCAGCACCTCGATCTGCTTGTGCTGCA
GCAGCATCGAGGCGATGTTGGCCTGGTACTCGCTGCCGCTCATCCAGAACTCGCGGGTGG
TCGGGGTCAGCAGGCGCGGTGCGATGCCGCTGGCGGTCATGCCGACGATGATGCGGCGGC
CATGCAGCATCGCCATGTCCACGAGCACGTCTGCGTAGGAAACCTGCGGCAACTGCTCGG
GAGGTCCGGCATAGCGCACCCGCACGTAGTCGTTGCGCCGCCATTGATAGGGCGAGCCCA
CCTCGGGATCAGGGTCGGGCAGCCCGCGCACCGCGCCCGCGGGCAGGCCGGTCAGGGCCA
GCCCGAGCGCCGGCCAATGCGCCTTGCCGATGCCCGCATGCAGGTAGATGCCGCGGGCGA
CACCGTCACTGTCCACCTCAACGTCGGTGTGGCCGATGGCGGCGGCACTGGCCGCGATCT
GCGGAACCGGCAGCATTTCCTCTGCCATGCGATCGCCGGCTGCCGGTGCGGCCAGCACCG
GCAGCACCACCCGGCCATTGCGACGGATGGCCGCGGCCAGCGCCTCGTCCTGGCGGCTGT
CGCGGCGGTCCGGCTCGGACAGCATCAGATCCAGCGCGACCCGTTCGGCACCGGCATCGG
TCAGGCGATCCAGCAACCGGGCGTGGACCGAGCGCGGCCACGGCCATTGGCCGATGCGTT
GCAGGCTGCCTTCGTCGATGGCCACGATCAGCACGCTCGGGTCGGGTCGATAGTCCCAGT
TGCCGACCATCGCGTCGTAGGTGGCCTCGTCCTGCCGCCACAGCCATTGGCCCTGGCTGG
CGACGAGGGTCAGTATCCCGGCCAGCATGGCCAGCAGGATCCGCTTCGACCACGGCAGCG
GCGAGCGCCTCACAACAGCAGCCACAGCAGCAGGGCACCACCGCCGGTGCCATAGCAGAG
GCGACACGGCAGGGCGATCTGCTGGGCAGGCGAGAACTCGCCGGCATGGCCGTCATCGTC
GATGTACTGCACGCGCACATGCAGGGTACCGCGCCACGGACGCTTGAAGCTGACCTGCGG
TTCGGCCACGGTTTCGTCGACCAGGGGCGCCTTGAAGTCGCCGCGGCGGTCGACCTGCAC
GCGATAGCGCTGGCCTTCGCTGCCGGCCTGCCAACGCAGGGTCAGTTCACCGTGCGCGGC
CTCCGGCGGTTGCAGCGCAGGATCCACCGGCTCGTTGCTCAGCCGCAGTGGCAGGGCCTG
GCCATAGCGCCCCTGGTGCCCATCGGCACTGCGGGAGGCGATCCGCCAGAAGTAGTGACC
CGGCGGCAATGGCTGCGCCAGGCGCAGATCGGTGCCGGTGCTGGTCTGTTCCTGCAGTGG
CTGTACGAAGGTGGAATCAGCCGCGATCTGCAGCACGCTGCTGCGCGCACCGGGGGCTTG
GCTCCAGCGGAAACGCGGGCGGTCGCTGTTGATTGTCTGTCCATGCAGCGGGGTCAGGGT
CAGCGGCGGTGGGGGCTGGTCGCTGAGTTCGAAGTCGGCACTGGCGTCGATGCCTTCCAC
ACCCTGCGCATCGACCGCGCGCAGCAGGATGCGCAGCTGGCCCGGCGGCAGATCGCCGAT
GGCCAGGCGGGTATCGGGGGTGGTGGCAGCGAACAGCAGGATCTCCGGCGTGGCTGCCTC
TACCACTTCAACGCGGTAATGCGCGGCGCCGGTGACCGGAGTCCATGCCAGCAGCGTCGG
CAACGGGGCCAGGCGCAGTTCATCGTTGCGCAGCTGCGGCGCCGGCAGCAGTACGGAGAC
TGCGTCCGGAGCGGCGTCTGCGCTGGCGCTGCGGGTGGCCTGTCCGGGCTGGACCATGCG
CTGGCCATGGGTGTTGCCGACCTGCACCTTGCCCTGCAGGACCTCGGTGGCCGCGACATC
ACGACCGTCGCCGGCACTGACCCGGAAGACGGTGCCGCGCACGCTGCTGGTGGCGGTGGG
CGCATCGATGATGTAGCGCGATGCCGGGCCGCGCGCGGGCGTCACCCGATTGCTGGCGCG
GCCCTGCTGCAGGCGCAGGCGGGTGTCGACCATGCCGGTGTGGCCGTAGCGGCTGAGCTG
GTCCAGGCGCAGGCGCGAGTACTCACGCAGCTGCAGGCGCGACGCATCGGCAAATTCCAG
CGTGACGCTGGATTCGCCCTCGGTCTGTACGGTGTCTCCGATATGCAGTTGCTCGCCGGC
CTGGATGGCGCGGCTGGCGCTACCGTCTCCACTGGACAGTTCGACCTTGCCGCGGACCGA
GAGCACCCGCGCCGGTGCCGGTTCGATGCGCAGCCAGCTGATGGGGAAACGCAGCAGCTG
GCCGGGCGGCAGCCGGTAGGGGTTGTCGATTCGGTTGTGCTGCTGGAGCTGTTGCCAGCG
CACCGAGGGTTTCAGATACACGCCACCCAGATCCCACAGGGTGTCGCCGGGGCGGACCCG
GTAGTTCCAGTCCTGCGCGGCGGCGATGGCCGGCAGCAGAAGCAGGGCACAGAGCAGGGC
GCCCTGGAAGCGCGTGGCAAACAACAGCGAGCGGACGAAGGTCACAGTTTTGCAATCCCG
GCAATGCGGGGGTGCAGCTGCAAGACCCCATGGCCCCGACCTCATCCCCCCGAACGGATC
GTGGCGGCCGTACGGCCGCCATCGTGCGCATTATTGCCCGCGTCCAGTGCAGGGATTCTG
AACGAACCCGGCTTCCGTTCAGAACAGCAGGGAGGCCATCCTGCGGCGGTACTGGCCGAC
CAGGTCCTCGTCGGAGATCACATTGAAGGCATCGATCAGCGCCTTGCGCGGCAGGCCTTC
CTCGAAACTCCGGTCGATCCGCAGCATGTCCAGGAACTGCGCCAGCGCGGCTTCGTCATG
GCCGCCGAGCAGCAGCTGCACGCCGCGCAGGTGGCGAGCCTTGAGGTCATTGCCGTTGGC
GGCGATGCGCGCGTCCAGCACCTCGGCGGCCGGGGCGTCCTTCAGGGCGGCGGCAAAGGA
CAGCCGGGCGCGGGCGCGCACGGCGCGGTCGTCGGTGGCCAGGTTGGCGGGCAGGCCGTC
GATCAGCGTACCGGCTTCGTCCACGCCGCCGATCTGCAGCAGGGCCAGGGCCAGGTCGAG
CTTCAGCTCGTCCTTGTCCGGCTCGGCGGCGATCTGCGCACGCAGTACGTCCACCTGTGC
CTGCGGATCCAACGGCGCTTCGTCCTCGGCGGCAGTGTCGCCGACGTCGGCCGGCACGAT
GCCGTGCTGGGCCAGGAACTCACGCAGCTGGCCTTCCGGGATGGCGCCGGGGAAACCGTC
CACCAGCTGGCCGCCCTTGACCAGGAACACGGTGGGCACCGAGCGGATCTGGAAGGCGGC
AGCGATCTGCTGTTCCTTGTCGACATCGACCTTGGCCAGCTCGAAGGCGCCGTTGTATTC
GGCGGCCAGCTTTTCCAGCATCGGCCCCAGGGTCTTGCAGGGGCCGCACCACGTGGCCCA
GAAGTCGACCAGCACCGGCGTCTGCAGCGACTTCTGCAGGACTTCGGCCTCGAAGGTCGC
AGTGGTGGCGTCGAATACGTAGGTCGTCTCGGTCATGGGGGAGGCATCGATTGGCGTCTG
GAGACCGATTCTATGGTGACGATCGATGCCAGTCTCAACCCGGACTGCGGCAAATGCCCG
ACAATGCGTCGTTCCCGCCGCCGTTGCTCCTGGAGCCTGCATGACCTCCCCGTCTTCCCT
GTTGCGTCTGTCCGGCCCCGCCGCCGCACTGCTGTTCGTGCTGGCGGTGCTGGGCTTCGG
CTCCGGCCTGGACGGCTATGCACAGGCCAGTCACCCGGTGGCCCTGCTGGGCGCACACGG
CGTGCCGCACGCGTTGGCCTTCAATCTGCTGGGCTTCGTACTGCCGGGCCTGTTGGCGGT
GGTAGCGGCCGAGTGCCTGCGCCGACAGCTGCCGGCCAGTGCTGGCTGGGCGCCGCGGGT
GGGCAGCCAGATGCTGTTGCTGGGCGGACTGGCCTTCACCGCGATGGGCTTGATGCCGCT
GGATGTGGACGATCTGCACGGGCCGGCCAGCCAGCTGCACGCCAGTGCCTGGATGATCTG
GGTGCTGGGCTTCGTCGCCGGCACCCTGTTGCTGGGCATCTCGCAGCTGCGCCAGACGCA
CGGCCGCGCCCTGGGCGGGGTGGCGCTCGCCTGTGGCGTGCTGGCGGCGCTGGCTGCCTT
TGCGCTGCAGGGCGTGCTGCCGGCGCCGCTGGCACAACGGCTTGCATTCGCCTGCTGGGC
GGTCTGGCTGGCGCTGGCCCTGCCTCTGTCGCGACCGCGCTGAGACCGGCTCCGGGCGCT
GGCGGGGCCGGCGGTCGGCGGGCAGGATTGGAGACGTTTGCCGCACTGCGGTACGCTGTA
CCGCTTTGCCGCCGCATCCGCGTGTTCCATGACCAGCGCTGAAACCAACGCCTACGACCC
GCAGCAGGTTGAATCCGCCGCCCAGAAGTACTGGGACGCCACCCGTGCCTTCGAAGTCGA
CGAGACTTCGGACAAGCCGAAGTACTACTGCCTGTCGATGCTTCCGTACCCGTCCGGTGC
GCTGCACATGGGCCACGTGCGCAATTACACCATCGGCGACGTGATCAGCCGCTACAAGCG
CATGACCGGGCACAACGTGCTGCAGCCGATGGGCTGGGACGCGTTCGGCCTGCCTGCGGA
GAACGCGGCAATCAAGAACAAGACCGCACCGGCGGCCTGGACCTACAAGAACATCGAGCA
CATGCGTGGCCAGTTCAAGGCCATGGGCTATGCGGTGGACTGGTCGCGCGAATTCGCCAC
CTGCCGCCCGGACTACTATGTCCACGAACAGCGCATGTTCACGCGCCTGATGCGCAAGGG
CCTGGCCTACCGCCGCAATGCGGTGGTGAACTGGGATCCGGTCGACCAGACCGTGCTGGC
CAACGAGCAGGTCATCGATGGCCGTGGTTGGCGTTCCGGTGCGCTGGTCGAGAAGCGCGA
GATCCCGCAGTGGTTCCTGCGCATCACCGATTACGCCCAGGAACTGCTGGACGGCCTGGA
TGAACTGGACGGCTGGCCGGATTCGGTCAAGACCATGCAGCGCAACTGGATCGGCCGCTC
CGAAGGTCTGGAAATCCAGTTCGACGTGCGTGATGTCGACGGCACTGCGCTGGATCCGCT
GCGCGTGTTCACCACCCGACCGGATACCGTGATGGGCGTGACCTTCGTGTCGATCGCCGC
CGAACATCCGCTGGCCCTGCATGCGGCGAAGAACAACCCGGAACTGGCTGCGCTGCTGTC
GGAAATGAAGCAGGGTGGCGTGTCCGAGGCCGAGCTGGAAACCCAGGAAAAGCGCGGCAT
GGACACCGGCCTGCGTGCCATCCATCCGGTCACCGGCGAAAAGGTGCCGGTGTGGGTCGC
CAACTTCGTGCTGATGGGCTACGGCACCGGTGCGGTGATGGCTGTTCCGGGCCACGACCA
GCGCGACAATGAAGTGGCAAACAAGTACGGCCTGCCGATCAAGCAGGTGATCGCGCTGAA
GGATCCGCGCAACGACGACGAGCGCACCTGGGATGGTGCCCGCTGGCAGGACTGGTACAG
CGACAAGAACCGTGCCTTCGAGCTGGTCAACTCGGCCGAATTCGATGGGCTGGATTTCCA
GGGCGCCTTCGAAGCCTTGGCCGAACGCTTCGAGCGCAAGGCCCAGGGCCAGCGCCGCGT
CAACTATCGCCTGCGCGACTGGGGCGTGAGCCGCCAGCGCTACTGGGGTTGCCCGATTCC
GGTGATCTACTGCGACAAGTGCGGTGCGGTGCCGGTGCCGGAAGAGCAGCTGCCGGTGGT
GCTGCCGGAGGACGTGGCGTTCTCGGGGACTGGTTCGCCGATCAAGACCGATCCGGAATG
GCGCAAGACCACCTGCCCGGAATGCGGCGGCGCGGCCGAGCGCGAGACCGACACCTTCGA
CACCTTCATGGAGTCGAGCTGGTACTACGCCCGCTACACCTCGCCGGGTGCCCGTGATGC
GGTCGACAAGCGCGGCAATTACTGGTTGCCGGTCGACCAGTACATCGGCGGCATCGAGCA
CGCGATCCTGCACCTGATGTATTTCCGCTTCTACCACAAGCTGCTGCGCGACGCGCGGAT
GGTGGACAGCAACGAACCGGCACGCAACCTGCTGTGCCAGGGCATGGTGATCGCCGAGAC
CTACTACCGCCCGAACCCGGACGGCTCGAAGGACTGGATCAATCCGGCCGATGTGGAAGT
GCAGCGCGACGAGCGCGGCCGCATCACTGGCGCCACGCTGATCGCCGACGGCCAGCCGGT
GGTGGTCGGTGGCACTGAAAAGATGTCCAAGTCGAAGAACAACGGCGTGGACCCGCAGGC
GATGGTCGACAAGTACGGTGCCGACACCGTGCGCCTGTTCTCGATGTTCGCCGCCCCGCC
GGAACAGTCGCTGGAGTGGAACGAAGCCGGCGTGGACGGCATGGCGCGCTTCCTGCGCCG
CCTGTGGGCCCAGGTGCAGAAGCACGCCGCCGACGGTGCCGCCCCGGCGCTGGACGTGGC
CGCGCTGGACGCCAACCAGAAGGCACTGCGCCGCAAGACCCACGAGACCATCGGCAAGGT
CGGTGACGACTATGGCCGTCGCCACAGCTTCAATACCGCCATCGCGGCGGTGATGGAACT
GATGAACGCGCTGGCCAAGTTCGAGGACGGCAGCGAGCAGGGCCGTGCGGTGCGCCAGGA
AGCGCTGCAGGCCATCGTACTGCTGCTGAACCCGATCACCCCGCATGCCAGCCACGCCCT
GTGGCAGGTGCTGGGCCATGGCGAGACGCTGCTGGAAGACCAGCCGTTCCCGCAGGCCGA
CGCCGGTGCGCTGGTGCGCGACGCGCTGACCCTGGCCGTGCAGGTCAACGGCAAGCTGCG
TGGCACCATCGAGGTGGCCGCCGATGCTGCACGCGAGCAGGTCGAAGCACTGGCTCTGGC
CGAGCCGAATGCGGCCAAGTTCATGGAAGGCCTGACCGTGCGCAAGATCATCATCGTGCC
GGGCAAGATCGTGAACATCGTCGCTGCCTGATGCATCCTGGGCCGGTCACCCACGCGGTG
GCCGGTACCTTCCCGGTGCGGGGCCATGCACTTGATGGCCCTGCATTCACGCGGCTTCGG
GCAGGCTGTGTGTTGCCGTGATCGCCCGGCTCCGCCAGACTGTCTCCATGACCCGAATCC
TGCTTGCCCTCGTTCTTGTCCTCGGCCTTGCCGGCTGCGGTTTCCATCTGCGCAACAAGC
TGATGCTGCCGACCGACACGGCGCCGGTGAAGGTGGTCTCCACCGCGCCTTACAGCGAAC
TGGTCAAGCTGCTCAATCGCAGCCTGCTGGCATCCGGTGCCAAGCTGGCCGACGAGGACA
GCAAGGGGCCCAGTACCCAGCTCCAGGTGCTCTCCGAACGCTGGGGCGACCTGCCGATCG
CCATCGACTCGCAGGGCCGTGCGCAGGAGTACAGCCTGCGCTATGCGGTGATCTTCATCT
TCCGTCGCGAGGATGGCAGCGAGCTGGTGCCGCAGCAGGTGATCGAACTGTCGCGCGACT
ACGTGTCGCCGCCGACCGACGCCACCGGTACCACCACCGAACGCGAAATCCTGGCCGATG
AGCTGCGACGGGAAATGTCCGCGTCGATCATCCGCCGCATCGACAGCGTGGTGCGCGCCG
AGATCGAGAAGGGCGGCAGCCTGACGGCGCCGAAGGCCAAGCCGATCGAAGGGGCGGAGC
CGGCCGAGCCGGTTCCCGCAGCCAAGCACTGAGTCGCGACGATGGAACTGCGTCCGGAGC
AGCTGGCCAGCCAGGGCGCTGACACCCCGCTGGCGCCGGTCTACCTGATTGCCGGCCCGG
AAACCCTGCGCGTGCTTGAGGCGGCCGACGCCATCCGTGCACGCGCACGCGCCGCCGGCA
TCGCCGAGCGGGAAGTGTTCGACGCCGATGGGCGTGATTTCGACTGGAACCAGCTCGACG
CCAGCTTCAACGCGCCCAGCCTGTTCAGTGCCCGCCGCCTGGTCGAGGTGCGCCTGCCCA
GCGGCAAGCCGGGCAAGGACGGGGCCGAGGTGATCAGCCAGTTCTGCGCCAACCCGGCGC
CGGACGTGGTGCTGATGATTACCGCCAGCGAATGGAGCAAGGCCCACCAGGGCAAGTGGG
CCGAGGCAGTCAATCGCATCGGCGTGCTGTCGGTGGCGTGGGCGATCAAGCCGCACGAAC
TGCCGGACTGGATCGAGCGCCGCCTGCGTGGCAAGGGCCTGCGTGCCGATCCGGCCGCCG
TGCAGCGCCTGGCCGAGCGGGTCGAGGGCAACCTGCTGGCCGCTGCGCAGGAAATCGACA
AGCTGGCGTTGCTGGCCGACGGCCAGCCGCTGGACGTGGAACGGATGGAATCGCTGGTGG
CCGACGCCGCCCGCTATGACGTTTTCCGGCTGCTGGAAGCCACGTTCTCCGGCCAGCCGC
CGGCGGTGCTGCGCATGCTGGCGGGCCTGCGTGGCGAAGGCGAGGTGGTGGCCGCACTGA
TGCCAATGGTGATCCGCGAGCTGCTGGCTGGTGCCGGCCTGGCCCGGGTACAGGCGCGTG
GCGGCAATCTGGCCGCCGAAATGAAATCGCGCGGCATCTGGGAATCGCGGCAAGCGCCCT
ACAAGCGTGCGCTGCAGCGGCACCCCGAGGGCAAGCGCTGGGAGCGTTTCGTGGCCGAGG
CCGGACTGGTCGACCGCATCGCCAAGGGGCGCGCCGACGGTGATGCCTGGCTGGCGCTGG
AGCGCCTGCTGGTGGCCGTGGCCGAACCGCGTGCCGTGCGCCTGCTGGCGCGGGCCTGAG
TGATGAGCCTGCGGATCTATTACGGGGGCACCTTCGATCCGGTGCACCTCGGGCACCTCG
CCATCGCGCGTGCTGCCCGTGACGAACTGCAGGTCGCTGTACGCATGCTGCCGGCGGCTG
ATCCGCCGCATCGCGCGGTGCCGGGCGCAACCGCTGACCAGCGCTTCACCATGCTCTCGC
TGGCCATCGGCGATGAGCCAGGCCTGCTGCTGGACCACCGTGAACTGGACCGCGCCATAC
GCTTTCCCGGCCGCCCGTCCTATACCGTCGACACCCTGCGCGAACTGCGCGGCGAGTTGG
GCCCCAGCCGGCCATTGGCCTGGCTGGTGGGGGCCGACAGCCTGCTGGGCCTGACCCGCT
GGCATGAATGGGAGGCACTGTTCGGGCTGGCCCATTTCGTGGTGGCCGAGCGCCCGGGCA
GTCCCCTTCAGGCCTCGGTGGATGGCGAACTTGGCCGCGCCCTGGAAGGCCGCTGGGCCG
ACAACGAGCAGGCCCTGTTCGCCAGTCCGGCCGGGCGCATCCTGCGCCTGCATCATCCGC
TGCGCGAGGAATCGGCCAGTGCCGTGCGTGCGCAGATCGCCGCCGGCGGCCCCTGGCGGG
CGCTGCTGCCGCCGGCCGTGGCCGACTATGTGGCCGCCCATGGCCTGTACCGCTCCCCTA
CGCCGTGAATGCCGCCGCCCCGGCTTGCCCGTATAATCGCCCCCACGTTTATCGAGTCGA
TCCACTTTGAGCAACCAGACCCAGCCCCAGACCATCAAGGTCGATCTGCCCAGCCCGCCG
CCGTCCGTGCCGGAACTGCTGGCCAGCGTCCGCCAAGCCACCGAAGACCTGAAGGCCAAG
GACCTGGTCGAGATCGATGTGCGCGGCCGGTCCAGCGTTGCCGACTACATGATCGTCGTT
TCGGGCACCTCGACCCGCCACGTCAAGTCGATCGCCGATGAAGTCGTGCGCTTTGCCAAG
AATCTCGACGTGATGCCGCTGGGTGTTGAAGGCGAGCGCGAAGCCGAGTGGGTGCTGGTC
GACCTGGGCGACGTGATCGTGCATGTGATGCTGCCGCGCGTGCGTGAGTTCTATGCCCTG
GAGCGCCTGTGGACCGTTGGCGACCAGCCGCCGTCCAGCGACGACGAAGTGGCCTGAGCC
GCACGTTGATGCATCCCTTCGACGGCGCCGATGGCGCCGTCGACGTTTTGGAGGACCGTT
GATGAAAGCCCGCCTGATTGCTACCGGCGAACGCGCACCCAGCTGGGTGGCGCAGGGCTT
CGCCGAGTACCAGAAGCGGCTGTCGCACTGGCTGCCGTTCGATCTGGTGGAAATCGAGCC
CGGCCTGCGCGGCAAGGGCCGCGATGCGCGCCGCGCCACCGAAGACGAAGGCAGGCGCGT
GATCGCCGCACTGCCGAAGAATGCCTATGTGGTGGCGCTGGATGTGCCGGGCCGCCAGCT
CAGTTCCGAACAGCTGGCGCAGCGGCTGGAGCATTGGCGTGGGCAGGGCAGGGACCTTGC
CTTCCTGATCGGTGGCCCGGAAGGGCATTCGCCGGAAGTTTCCGCGCTGGCCGACGAAAA
GTGGTCGATTGGACCATTGACGCTGCCGCACATGCTGGTACGCCTGGTGGTGGCCGAGCA
GTTGTACCGGGCCGCCGCAATGATTGCGAATCACCCCTACCATCGCGCGTGAAGAGTGGT
TATACTAGTCGTCTGCCCGAATAGCTCAGCCGGTTAGAGCACTTGACTGTTAATCAGGGG
GTCGTTGGTTCGAGTCCAACTTCGGGCGCCACCTTGAAGAGACCTGCATCGCAAGATGCA
GGTCTTTTTTTTGCGTTGTTGTAGAGCCGAGCCCGCGCTCGACTCTACAGTGCCAGCTCA
CCTCTGGAGAACGCCACCAGCGTAGCGATGGCCACCACCAGAATGGCGCCGAACAACACC
CATTCCCAACGCGTGAATACCTGCTCACCGCGTTGCAGCCGGGTCAGTGCGAACACCACC
ACGCCGGGCACATACAGCAGCACCGACAGCAGCAGGTTGTCGAGGCCTCCTGCATACACC
AGCCACAACGCGTAGGCACTGGCCAGCAGCGCCACAGCGAAGTCACGCCAGCGCACGCCC
GGTTCACCCGCATAGGCGTCCCCGCGCCACGCCAACTGCACGCCGAACGCGGTGGACAGG
AAGTAGGGCACCAGGCTCATCGAGGCCGCCAGCAGCACCAGGCCCGTATAGCTGCCGGAG
TTGACCAGCACCAGCAGCAGGAACAGCTGGATCAAGCCATTGCTCAGCCACAGCGCGTTG
GCGGGCACGCCGCGCGCATTCTCGCGTCCCAGGAAGGCCGGCATGGTGCCGTCGCCTGCA
GCGGCGTACAGCACTTCGGCACACAGCAGCACCCAGGCCAGCAGCGCGCCGAGTACCGAA
ATGATCGAGCCGACGATGATCACCGTCGCGCCCCACTCGCCAACGATGGCGCGCAGCACG
TAAGCCATCGACGGATTGGGCAACCCCGCCAGTTCGGCCTGCGACAGCACGCCCATCGAC
AGCAGGCTGACCAGCACCAGCAGCAGCCAGACGCCGAGGAAGCCGATCACCGTGGCGCGG
CCGACATCGGCGCGACGGGCCGCGCGCCGCGAGTAGATGCTGGCGCCTTCGATGCCGATG
AATACCCACACGGTCACCAGCATCATGCCGCGCAGCTGCTGGCCGAGATCGCCGAGTGCG
GGCGCGCCAAGGAAATCGGCACGGAACACATCCATGCGGAAGGCACCGGCGGCCAGGATC
AGGAACAGCGTGATAGGCAGCAGCTTGGCCACCGTCACCAGCCCGTTGACGATGGCGGCG
GTGCGCAGGCCGCGCAGCACCAGCAGGTGCACGGTCCAGAGAAGTAGCGACGAAGCGGCC
ACGGCGGCCGGGGTATTGCCTTCACCGAAGACCGGCATGAAGTGGCCGAGACCACTGAAG
ATCAGCACGAAGAAGCTGGCGTTGCCGAGCACCGAGGCAACCCAGTAGCCCCACGCAGCG
GAGAAGCCGATGTAGTTGCCGAAGCCTTCGCGCGCGTATGCGTAGATGCCGGTATCGAGA
TCCGGCCGGCGGTTGGCCAGGGCCTGGAACACGAAGGCCAGCATCAGCATGCCGGCGCCG
CTGACCGCCCAGCCGAGCAGCGCCGCCGCCGGACCGGCGCTGCGCGCTACGTTCTGCGGC
AATGAAAAGATGCCGGCACCGACCATCGAGCCGACCACCAGTGCGGTCAACGCGGGCAGC
CCGAGGCGTTGTGATGTCGCGGCCATGATGTCCCCTGCGGCGCTGATGCCGCTGACCCAC
GGTAGCGGTGTGCCCGTGAACATGCACGCAAGGGGCCGCAACGACGAAGGCCCGGGCAGG
TGCCCGGGCCTTCGACGGTGGTGCGTTGAGCGGTATTACTTGAAGGTGTACTTGGCGCCG
ACAGTGAAGTAACGGCCGATGGCGCCGCTGAAGTGCAGCGGGTTGTAGTTCACGCCACCG
TAGGTGGTCGGGTCGAGCGGAGCGATGCGATCGAACACGTTCTGCACCGATGCATTCAGT
TCGAAGGCTTCGGTGATGTTCCAGCGGCCGGACAGGTCGAAGGTGGTGAACGAGGAGATC
TTGGTGACGTCGGTACCGTCGGCGTACGAGAACTGGTACGAACCGTCCGGACCACGGAAA
TCCTTGTTGTCCATCTTGGAGATGTAGTTGGCAACGCCGCTCACACTCCACGGACCCTGG
CGCCAGGTGGTACCGAAGTTGATGCGATCCTTCGGCGTACCGATGCAGTTGGTCACGTCG
CAGTTGCCGTGGGTGCCTGCATAGTCGAAGGTCTGGTCGGAGTCGGTGCGCTCGTACTTC
AGCACATGGCTCCACTGCAGGTCCATTTCCAGCTGGCCCGGGCCGATGTCGAAGGTCTGG
CGGATATCGGTATCGATACCGCGCACGCGGGTGGAGGCGGCATTGATGTACGCGGTGTTG
ACCGCCAGGATGCTGCCGGTGCCAGCGATGCCGTTGATCAGGTCGATGTCACGCAGCACA
TTGCCGGCGGCGATGGCATCGGCCGTGGAGCCCTGGGCGATCTCGTTGGTGCGCTTGATC
TGCCATGCATCCACGGTCATCGAGGTGGTGGGGGTCGGCTGCAGCACGATACCCACCGAG
TAGCTCTTGGATTCCTCCGGTTTCAGGTCCTTGTTGGGGCGGGTGATGATTGCAACCGGA
CGCGAGCTGCAGTTGGTGCCGACATCGGCCGGCGGGCTGGCGGCGCAGCGCACCGGATCG
CGGGCGTTGGAGAAGGCGGCCAGACCACCGTCGCCGTTCTCGGCCGGATTGGGGGCGCGG
AAGCCTTCTGCGTAGCTGGCGCGCAGTGCGATCCAGTCGGCCGGCGTCCACTTGATGCCC
AGCTTCGGCGTCGCCTTTCCTTCGCCACTTTCGTACTTGTCGTAACGCAGCGCGCCGGAC
AGTTCCAGCTGCTCCAGCACCGGTGCCGACAGTTCAACGTAGCCGGCGTAGACATTCTGC
GTACCGTCGTAGGCCGAGTAGCCCAGGCCGATGATGTCACCCTGGTCGGTGTAGGTCTGC
GGGCTCAGGCTGTTGCTGGTCTTGCGCCACTCGGTACCGATCGCCAGGCCCAGCGGACCA
CCCTTCAGGTCCATCAGGCTGCGCGATACGGTGAAGTCGAACATGTCCAGGCTGGACTTG
GCGCGTGCGCTGATGGTCGGCGAAATGTAGTCGTACAGTGCCTGCGAATTGAGGTTGGCA
TTGTCGCCAATACGCCACACGCCGCCGGCACAGTTCGGGTTGCCCAGCGCGCACTGCACG
GCGCTGTAGCGCAGGAAGCCGGTACGCTTGTTGACCAGATCGGTGCCGGAGTGCAGGTAG
GCGGTGTCGTAGCTCCAGTCACCCCAATTGCCCTTGACGCCGACCAGGAAGCGATTGAAC
TCGTTGGTGTTGTTGGTCACGCGCGGGCCGACATCCCAGGCCGAGTAGCGCAGGCGCGAG
GCCTGGCCCGGAATCGGGTTGTCGGGATGGGTCGGCGACAGCACTACGGCGCCCGGGCCG
CTGCTGGCATTGCGCGGGCCAAGCGGATAGCCCCAGCTGCCGGACACGCCGGAGGGCGTG
TTGCTGAAGATCGTTTCCTTCTTCGAATAGCCGATCTCGGTGTAGATCTCGCCGCCTTCA
CCGAAGGCGAAGCTGGCGCGGCCGAACACGTTGACGTACTTCTCTTCCGGGGTCAGATCA
CGGTACAGCTGGTTCGGATCCCACAGGCAGCCCTGCGCGGCCACCGAGGCATCGGTCTGG
CCCGGGATGGTGGTCAGGCCCTGGCAGCCGGGCAGCGGCACGAGCTGGGCCGAGGTGCCC
GGCGGGACGCGGTCGTCGAATACCGAGCCGTTCGGACCCACGCCACCGCTGGTGCGGTTG
TTGAGGAAGGCGCCGCCCAGGAACTGCGCGTTGTTACCATAGCCCCACGGACGGATGTCG
CCCGTGCCGATCCACTTGCGGTTCTTGCGATCGCTGATCTTGATCGCGTCGGTCTTGCCA
ACGTCCAGGCTGAAGAACGCGTTCCAGCCGTCGGTGGCCAGATCGCCGGTACCGGCGGTC
AGGGTCGCCTTCTTCGCGTCGCCATCGCTGTCGCCGGACAGGCCGTAGGAACCGCGAAGG
ATCGCGCCCTGGAAATCACTGCGCAGGATGATGTTGACCACGCCGGCGATGGCATCGGAG
CCATAGATCGCCGAGGCGCCGTCCTTCAGCACTTCCACGCGTTCAACGGCGTCGAGCGGG
ATGGTGCTCAGGTCGGTGAAGACCTTCTGGCCGTCATCGGCCAGGCCGTAGGTGGCCATG
CGACGACCATTCAACAGGACAAGGGTCGAGCCCGCGCCCAGGCCGCGCAGGGAGATGCCG
GCGCCACCGCCGGCAAAGCCGTTGCCGAAGGTCTTCGGGATCGAGCCGGAACCATCGGCG
GTCAGGGTCTGCAGGTATTCGGCGACCGTGGTCTTGCCGGTGCGGTCGATTTCCTGGCGG
GTCACCACCTGCACCGGGGACGGTGTTTCGGTGTTGGTGCGCGGAATGTTCGAACCGGTA
ACCGTGATGCGGTCCAGGTTGGTGGCCTTCTCCTGCGCGAAGGCGGAGGTGGAAGCCACG
GCGCCAACCAGCAGCAGAGTGCCGCCGGTAAGGATGTGGGTGATGGACGATGCCAGGGTG
CAGCGGCGGCGGCTGGCGGGCCGTTGGATCAGGTGTTTCACAGCTTCTCTCCTAACTGGA
AAACCGTAGCGTTGAGGGCTGTCTCCGGAGTGTCCGGGACGGGCCAATCTAGGTTTCCGA
CGGGTGACGAAGTCGTGAAATTTTGCTTAATCCGTAACGCTTGAACTGGAACTTTGCCGA
GTTTGGCAGTTCGGTCCCGGAGGCCGGTCCGACAGGCGGTCGGACCGGCCCGGGTCGTCA
GTCCGGCAACGAGAACTGCACCGGCACCAAACCGATGGCCGGTACCGCTACACCATCACG
CTGGGCCGGTTCAAAGCGCCAGCGCTTGAGCACCTGTTGGCGTGCAGCCTGGTCCAGGTG
GCGGGAGCCACTGCTGCGCTCGATGCTGACCGCGACCGGCTGGCCGCTGTTGTCGACCTG
CACCCGCAGCAGCACCGTGCCCTGCTCATGGTTGCGCAGTGCGGCGACCGGATAGGCCGG
TGGCGGGGCACTGCGGTATTGCAGCTGGGCGCCGGCCAGCGGTGCATGGGTGTCGATGCT
CGGCGCGAGTTGCGGCGGGGCCGGTTCGGCGGCCGGCAGCATGATGCCCTGCGTTTCCTC
CACGGTCGCGGTTGGGGCCGGCAGTGGCGGTGTCGCCGGCTGTGCCTGCGGTTTCGGCAC
GACCCGGGCGACTTCCTTCGGTTCCTGCAGCACCGGTGGGGGCGGCGTTGGCGGGATCTT
CTCGATCAGCCTGACCGTGGTCTTGTCACGCGGGACCTGCACGGCCTGGTAGGTCGCCGG
GATCAGCAGCAACAGGAACGCGAGCAGGTGCAGGGCGATGGCCGCGCTCCAGGCGGCAAC
GCGGGCGGGGTCGAAGTGCGGGGATGCAACGGGATACGTACGAACCATGGTCCACCTCCA
TGCCAGTGACGAAGTCCTCAACGCACCAGGGCCCGTGGCGGGGTTGCCGCACGCGGCTGG
CAGCCAATCATTAACGCCAGGCCCCGGCCACTGCCTAGAGGCAGGGGCAGGATCGTTGGG
CTGGCCTTCAGCCAGCCGCCCCGGTCCATGAAAAAGGCGGGCCCCTGCGGGACCCGCCTC
TGTCTACCGGAACGGATGGGGTCAGCGACCCAGCTCGAACACCACGTCCAGATTGACCGA
CACAGTGGATTCGCCCGGGGCGACCGGCGTGGCCTTGTCCATCGCCGCGCCGGCGGCCAT
GGTCCGCATCATCGGCATCGGGCGGTAACCACCCCCGGCATTCTCGGAGATGCTGACGAT
GCGGCGCACCTGAAGGCCGAGCGACTTGGCATAGGTCTGGGCGCGGGCCTGGGCCTTCTT
CAGCGCGGCCAGGCGCGCTTCGTCATAGACCGGTTCCGGCTGGTCGATCTCGAAGCTGGG
GCCGTTGATCTGGTTGGCGCCCTGAGCGGCCAGCGCGTCCAGCACCTTGCCGAGCTTGGC
GATGTCACGGACCTTCAGGCTGACCGTGTTGCTGGCCTGGTAGCCGGTGATCTTCGGCGC
TTCGTTGTCGGCATAGCGGTACTGCGGATTGAGGCTGACGCCGCTGGTCTGCACGTCGCG
CTCGGCGATGCCGGCGGCCTTGATCGCGGCCAGTACCTTGTCCATCTGCTGGGCGTTCTG
GCGCATGGCGCTGTTGCCATCTGCGGCCTGGGTGACCACACCGGCCGACAGGGTGGCCAC
GTCCGGCACGCGGGTGGCTTCGGCATTGGCCGAAATGTTCAGCAGCGTGCCTTCGGCCGC
GGCGGCGATCGACGGCGACGACGGGGCGGCATGGGCAGTCATCGAGGTTCCAAGGGCGAG
GGACAGGGCAAGCAGCAGCGGGGTGGCGGTCAGGCGCATGGAGAACTCCTTGTTGTGCCG
TTGAGGGTGGTGTCGTAGCGATGAACGCGCTGTGAGCCCGTTCGGGGTTGAACGCGTTCC
GGGACGGGTTGCCGACGATTCAGGTGGCGGCCTCAGGTTATGCTGTGCCGATGCTCTATC
TTGCTTCCCGCTCCCCCCGACGCAACCAGTTGCTGGCCCGACTCGGACGCCCCTTCCAGG
CCCTGGACCTGGAGGTCGTCGAGCAGCGCACGCCCGCTGAAAGCGCCGAACAGTATGTGT
GCCGGGTCGCCGCCGACAAGGCGCGCGCCGGCCTGGCCCGGGTGCTGGCCGATGATCCGC
AGGCGCGGGTGCTTGGCTCGGACACCGAAGTGGTGCTGGACGGCGAGGTCTTCGGCAAGC
CGGCCGACGCCGCCGGCGCACGCGCGATGCTGGCGCGCCTGGCCGGGCGCACCCACCAGG
TGATGACTGCGGTGGTGGTGGTCGGCGCCGACGGGCTGGACAGCGAACTGGTCATTTCCG
AAGTGACCTTCGCCCCGATCGCCGCCGCCGACATCGCCGCCTATGTCGCCACCGGCGAGC
CGTTGGACAAGGCCGGGGCCTACGCCATCCAGGGCGGGGCCGAGCGCTGGATCGAACATC
TTTCCGGCAGCTACTCCGGCGTCATGGGGTTGCCATTGCTGCATACCGATCGTCTGCTGG
CGCGCTGTGGCGTGCTGGCCCCCACTGCCGATGCCGCCAGGGAGGCTGCCGATGTCTGAG
GAAATCCTGGTCAATGTGACCCCGCGCGAGACCCGGGTCGCGGTGATCGAGAACGGCATG
CTGCAGGAACTGCACATCGAGCGCGGTTGGCGCCGGGGTGTGGTCGGCAACATCTACAAG
GGCAAGGTGCAGCGGGTCATGCCCGGCATGCAGGCCGCGTTCGTCGAGGTAGGCCTGGAG
CGCGCCGCGTTCCTGCACGCCAACGACGTGGTGCGCCCGGCCCCGGTGGCCAGTGCAGAC
ACCGAGAACACGACCCTGCCGCCGCCGGCCAGCGTGCCCATCGTCGAGCTGCTGCGTGAC
GGCCAGGACATCGTGGTGCAGGTGGTGAAGGACCCGATCGGCACCAAGGGCGCACGCCTG
ACCACCCAGATCAGCATTCCGTCGCGCTACATGGTGCTGCTGCCGCAATCCAAGGTGGTG
GGGGTGTCCGCGCGCATCGAGGATGAAGCCGAGCGCGCCCGCCTGAAGGCCCTGGTGACC
GAGCTGTCTGCGCAGCATGGCGGCTACGGCTACATCGTGCGTACCAATGCCGAGGGCCAG
CCGGCCGAGGCCATCGCCGAGGACATCGCTTACCTGTCGCGGGTCTGGAACGTGGTCGAG
CGCCGCGGCCGCGAAGCGGCCTCGTGCAGCAACATCTATGAAGACCTGAGCCTGCCGCTG
CGTTCGGTGCGCGACCTGATCCGCAAGGACGTGGACAAGGTGAAGGTGGACTCGAAGGAA
ACCTTCGCGCAGCTGCAGGCGTTCGTCGCCAAGTACATGCCGGTGCTGGCCGAGAAGCTG
GAACTGTATTCAGGCGATCGCCCGATCTTCGACATGTTCGGGGTGGAGGACGAGATCGGC
CGTGCGCTGGACAAGCAGGTGCCGCTGAAATCCGGTGGTTACCTGGTGATCGACCAGACC
GAGGCGATGACCACCATCGACGTCAATACCGGTTCGTTCCTCGGCCAGCGCAACCTGGAA
GAGACGGTGTTCCGCACCAACCTGGAAGCGGCACAGGCGGTGGCCCGCCAGCTGCGCCTG
CGCAACCTGGGCGGCATCATCATCATCGACTTCATCGACATGGACGATGCCGAGCATCGC
CGCCAGGTGCTGCGCACCCTGGAAAAGGCGCTGGCCCGCGACCATGCCAAGACCACGGTG
TACGACTTCTCGCCGCTGGGGCTGGTGGAGATGACGCGCAAGCGCACGGTGGAAAGCCTG
GAGCGCCAGCTGTCGGAAACGTGCCCGCAGTGCAGTGGCCGTGGCAGCATCAAGACCACC
GAAACGGTGACCTACGAGATCTTCCGCGAGATCACCCGTGCCGTGCGCCAGTTCGATGCC
GCACGCCTGCTGGTGATCGCCTCGACCAAGGTGGTCGCGCGCATCACCGACGAGGAATCC
TCGGCGGTGGCCGAGCTGGAGGAATTCCTCGGCAAGAGCATCCGCTTCCAGGCGGACGAG
CAGTACCTGCAGGAGCAATTCGATGTCGTTCTGCTCTGATCCTCGCCGGCCGCAGGCCGG
CGGTGGCCGATGAGCGCGCCGCCGCGCCTGCGACTGCGAAGGATCCGCCGTCATTTCATT
GCCGCCTGCGCGGTAGGCCTGGTCGGGCTGGCACTGCTGGTGGGTACCCTCAGCCAGCTG
CTGCCGCTGGCCGAGCGTCACCCCGACAGGATTGCCGCCTGGCTGAGTGAGCGTGCCGGC
CAGCCGGTGCATTTCGACCAGCTGCAGACGGCCTGGACCCGGCGTGGTCCGCTGCTGCAG
CTGAAGGGCCTGCGCATCGGCGCCGGGCAGGGCCTGGCCATCGGCGAGGCCGAAGTGCTG
GTGTCAATGTACAGCGGGCTGCTGCCCGGTCGCTCGCTGACCGAGCTGCGCCTGCGTGGC
CTGGCGCTGGACCTGCAGCATGGCGAGGACGGCCGCTGGTCGGTGCGCGGCCTGCCGAAG
TCAGACACGGGCGGAGACCCGCTGGACGCGCTGCGCCGGTTGGGCGAGCTGCAGGTGATC
GATGGCCGCCTGGGTGTGCATGCACCGGGACTGGGTATCGATACCACCCTGCCGCGTATC
GATCTGCGCCTGCGCGTCAATGGCGACCGCCTGCGTGTGGGCGCGCGTGCCTGGGCGCAG
ACCGATGCCCTGCCGCTGACCGCAGTGCTGGACGTGGACCGCGCGCGCGGCAACGGGCAG
GCCTGGCTGGGTGCCGATCCTGTTGATTTCCACGCCTGGTCGCCGCTGCTGGCAGCTGGT
GGCGTGCGCCTGCGCGAAGGCAAGGGTGAGCTGAACCTGTGGCTGACCCTGCGCGACTTC
GCGCCGGTGGCGCTGACCACCGATTCGGACCTGCGTGACGTGCGCGTCGACGGTGCACCG
ATGCCCGACGTGGCAACGCCACGGTTGCAGCTGCAGCGCTTGCAGGCGCGCCTGCGCTGG
CAGCGCCAGGCCGATGGTTGGGCGCTGCAGGTATCGCGCCTTCGTTTGAAGACCGAAGAC
GGCGAACAACAGCTCGATGGCCTGCAGTTGCAGGTTGGCAGGCAGGCGCGGGTGAGTTCC
GGCGAAGTACAGGCCGGTACGGCGCTGCGGGCGCTGGCGCTGAGTGATCGCCTCGAGCCA
GGCCTGCGCCATTGGTTGTTCCTGTCCAAACCGCAGCTGGATGTGCGAGAGCTGCAACTG
GCCGGCGAACGTGATGGCCCGTTGCGGGCACAGGGCGAGCTGCAGTCGCTGGGCTTTGCC
AGCGTTGGCAATTCTCCGGGTCTGCGCGGCCTGGGGGGACATTTCGAGGGCGACGCCGAT
GGCTTCAGCCTGCAGCTGCAACCGCAACGGCAGCTGCAGTTCGATTGGCCCACCGGCTTC
GGCGTGCGGCACGACCTGCACCTGGCTGGACAGATCGTGGGCTGGCGTGACGAGGGCGGT
GGCTGGCGTATCGGCACTGCGGCGATGCGCGTGGAAGGCACCGACTACGCGGCCGATGTG
CGCGGTGGTGTCTGGTTCCAGGGCGACGGCACGCGGCCCTGGCTGCAGTTGGCGGCCAAG
CTGGACGATGTGCCGATGACGGCGGCCAAGCGCTTCTGGATCCACTCCAAGATGAGCAAG
GGCGCCACCGACTGGCTGGACATGGCGCTGGCCGGCGGCCAGGTGCGCAATGGCATCGGC
CTGGTCAGCGGTGACCTGGACGATTGGCCGTTCGACAACAACGATGGCCGTTTCGAGGCC
ACCGGCCATATCACCAACGGCGACATCCGCTTCCAGCACGACTGGCCGCTGATGCGCCAG
GTCGACGCCGATATCGCCTTCATCGGCCCCGGCTTCGACATGCATGGGCGCGGGGACCTG
GCCGGTGTAGCGGTGCAGAAATTCGAGGCGGGCATCCAGGACTTCGGGCAGCAGCCGCTG
TACGTGCGTGCCGATGCGCAGAGCGAGGCCGGCAGACTGCTGGCAATGCTGCGGCAGAGC
CCATTGCACAAGGACTATGGCGACACCCTGGACAACCTCACGGCTGCGGGCCCGGCGCAT
GTGACCTTCGACCTGCTGCAGCCGCTGCACCACGATGAAGGCGGCGGTCACCTGCAGGGC
ACGGTCGACCTCAATGGTGTGAAACTGGTGGACAAGCGCTTCCAGCTGGCCTTCGACAAC
ATGCATGGGCAGGCGCGCTACAGCAATGGCGGCTTCGGTGCCGAGGAACTGGCGGTGCGC
CACCTCGGTCAGGACGGCCGCTTGAGCCTGCGTGCCGGCGGCTACGTGCACGACAGCAGG
CTGGCGTTCGAGTCGCAGCTGACGGCCAACCTCGACGCCGGTGTGCTGATTGACCGCGCC
CCGGAAATGGCGTGGCTCAAGCCCTATATCGCGGGTAACTCGCCCTGGACCATCGCGGTC
AACCTGCCCAAAGTCGCACCGGGAGCGCCCGCACCGCCCAGCGAACTGCGCCTGAGTTCG
GATCTGGTAGGAACCCGCCTGGACTTGCCGGCGCCGCTGGACAAGCCGGCCACCGAGCCG
CTGGCGACCACGGTGGCCGCGCAGCTGCCGATGGGCGCTGGTCGCATCGATGTGGCCTTT
GGCCAGCGTCTGGCCCTGGCCGCGCGCAGCCACAACAACCGCACCGGTGTGCAGGTCACC
CTGGGCAGCGACCATGCCGATCGCGAGCCGCCGCCCAGCGGACTGTCCGTCAATGGCCGC
AGCCCGACTCTGGATGCGCTGGAGTGGATCAGTCTGGCCCGTGGTGGCAACGACGATGAC
GGCATGCCGCTGCGTGCAGTGGACGTGCAGGTCGGCAAGCTGATGCTGATCGGCGGCGTC
TTCGAGCAGACCCGGTTGCAGCTGCAGCCGGGACCGCAGGCGCTGGACGTGCGCCTGGAT
GGACCTTCGCTGGCCGGTCGCCTGACCGTACCCAACGCCGAAGGAGGCACCATCAGTGGC
CGACTCGACCGTGTGCACTGGCAGTCGATGCCGCCGGCGCCGGGCGCGGCCGCGCCAGCC
CGGGTGCAGGCCGGCGCCAACGACATGGACCCGGCCAAGCTGCCGCCGTTCGCGCTGGAC
ATCGCCGACCTGAAGTTCGGCAAGGTGGTGCTGGGCCAGGCGGTGCTGCGTACGCGGCCG
CTGGCCAATGGCCTGAACGTGGACGAGCTGCGCTTCCGCGCGCCCGATCAGGAGATCGAC
ATCAGCGGTCGCTGGCTGGGTCGCACCGGTGGTGCCCGCACCGAGCTGACCGCGCAGGTG
CGCAGCGAGGACCTGGGCGGCCTGATGCAGAACCTCGACTACGGCGGCCAGCTGCGTGGC
GGCTCTGGCCAGGCGCAGCTGCAGGCCTCCTGGAGCGGGGGGCCGTCGGACTTCCAGCTG
GCCAATCTGCAGGGCAGCCTTGATCTGCACGCGCGTAATGGCCAGCTGCTGGAGCTGGAG
CCGGGCGCTGGCCGTGTGCTGGGCCTGCTCAGCGTGACCCAGCTGCCGCGGCGTCTGATG
TTCGACTTCCGCGACTTCTTCTCCAAGGGCTTCGCGTTCAACCAGGTCGACGGCAGCGTG
CAGTTCGGGCAGGGCATGGCCCGCACCGACAAGGTACTGATCGAGGGCCCGGCGGCGAAC
ATCACCATCCGCGGCCAGGCCGACCTGCGCAACCAGCGGTTCGACCAGACCATCGATGTC
AACCCGCGCGCCGGCAACCTGCTGACGGTGGTCGGCGCGGTGGCCGGTGGCCCGGTGGGC
GCGGCGCTCGGCGCGGCCACCAATGCGGTACTGTCCAAACCGCTCGGCGAGATCGGCGCC
CGCACCTACAAGGTGACCGGTCCATGGAAGGAGCCGAAGGTGGAAGTGATCGAACGCAGC
CGCGACAAGACCCCGCCAGCGTCAGCGCCCGCGCCGCGCCCGGCCCCGGCCGTTCCGCCG
CCCGTTACCGACCTGTCACGCTCACGCTGAGCGTGGACCTCCTGTTCACGGGGCTTGCCT
GAGCGCCCCAGCACCCCCAGATCGAGAACCATGACTGATATCGCCCTGACGCTTGCCCAA
GATCGCCTGCTGCGCCCCGGCGGGCTGGATACCGATGGCCTGGAGCGCACCTTCGGCCAG
CTGCTCGGCCCCGGTGTGGACTTCGGCGACCTCTATTTCCAGCACGCCCGCCGCGAGAGC
TGGAGCGTGGAAGACGGCATCGTCAAGGACGGTGCCCATTCCATCGAGCAAGGCGTGGGC
GTACGGGCGATGTCCGGCGAGAAGACCGGATTCGCCTACTCCGACGACATCCATGCCGAC
GCGCTGCTGGCCGCGGCGCAGTCGGCGCGTGCGATTTCGCGCGAGGGTGGCGCGCAGTCC
GGGCGCTCGCTGCTGCGCGGCAATTCACGCGCGCTGTATCCGGCGCTGGATCCCATCGAT
GGCGTCGGCAACGAGGCAAAGGTCGAGGTGCTGAAGCGCCTGGACGGCTACCTGCGTGCC
GCCGACCCGCGCGTGAAGCAGGTGATGGTGAGCCTGTCCGGCGGCGTGGACACGGTGCTC
ATCGCGCGCAGCGACGGCGTGCTGGGCGCTGACGTGCGCCCGCTGGTACGCCTGAACGTG
CAGGTGATCGTCGAACACAACGGCCGCCGCGAGTCCGGCTATGCCGGTGGCGGTGGCCGC
TATGGCTACGGGGAACTGTTTGCTGATGGCCGCCCGGAAGCATTTGCGCGCGAGGCCCTG
CGCCAGGCGCTGGTGAACCTGGACGCCGTGCCGGCGCCGGCCGGCGTGATGCCGGTGGTA
CTGGGACCTGGCTGGCCCGGCGTGCTGCTGCATGAAGCGGTCGGCCACGGCCTGGAAGGC
GACTTCAACCGCAAGGGCACCAGCGTCTACGCCGGCCGCATCGGCGAACGCGTGGCGGCA
CCGGGCGTGACCATCGTCGACGATGGAACCCTGGACGGGCGTCGCGGTTCGCTCAACATC
GACGACGAAGGCCACCCGAGCCAGTGCACCACGCTGATCGAGGACGGCATCCTGGTCGGC
TACATGCAGGACAGCCTCAATGCACGCCTGATGGGCATGGCACCGACCGGCAACGGGCGT
CGCGAATCGTTCGCGCACCTGACCATGCCGCGCATGACCAATACCTACATGCGCGCCGGC
CAGCACGACCCGCAGGAAATGATCCGCTCGGTGAAGAAGGGCCTGTATGCAGTGAACTTC
GGCGGCGGACAGGTCGACATCACCAGCGGCAAGTACGTGTTCTCGGCCACCGAGGCCTAC
CTGATCGAGGATGGCCGCATCACCGCGCCGGTGAAGGGGGCGACCCTGATCGGCAACGGT
CCGGAAACCATGCAGAAGGTGCGGATGGTCGGCAACGACCTGGCCCTGGACGAGGGCGTG
GGTATCTGTGGCAAGGACGGGCAGAGCGTGCCGGTGGGTGTCGGCCAGCCGTCGCTGTTG
ATCGAGGGCATCACCGTCGGCGGTACCCAGGCCTGAGCCGGGCGATGGCCAGCGCCACCG
CCCGCTCCAGCGCGGACTCAGTCCTCGTCGGCCTCGTCGGCTTCGACGTGGCCAGCGTCT
TCGGCGCTGGCCTTCAGGCCGAGCGCCGCCGGCAGCATCAGTGCGCGCAGCACCTGGTAG
ATCTCGCGATAGGCACGCGGCGGCTTGTTCTTCGCCTTCTCGGCCTGCGCATTGCGCACC
AGCGTGCGCAGCTGCTGGCGGTCGGCCTGCGGGTAATCGTCCAGCAGGGCGGCCAGCGCC
TTGTCACCTTCGGCCAGCAGGCGCTCGCGCCAGTCTTCCACGCGGTGCATCATCGCCACT
TCGCGGCGGCCGGTTTCGCTGTTGGCATCCAGCGCATCGCGGATCGCATCCAGCGTGGCT
TCTTCTTCGCGGCGCATGTGCTTGGCCAGGAACGCCAGCTGGCGCTTGTGGGCGATGTGC
GCGGTGATGCGCTTGCACTCGGCGATGTGCGGCAGCAGGTCTTCCGGGATCGGCAGGCGC
GCCAGCTGGGCCGGTGTCAGCGACACCAGTTTTTCGCCCAGGGCCAGGACGTCGAGCGCG
TCGCGCCGGTTCTGGCTGCGGCTCTTGTCGTGGAATTCACCGGTTTCTTCGTCGCGTCCG
CGCATCGTCCATACCTGATTTCAAAAAAAGTCGCCCGGCGTGATGCCGGGCCCAACCCGT
ACAGGATAAAGCATTGAACGTGATCGCCCCTGAAGCCGCCGTCGGCGACGACAGCCCGGC
CCGGCTGGAACGGCTGGCCGACCTCTCCCAGCAGCTGCTCGACCGCGCCCGCGCGCTGGG
CGCCAGCCAGGCTGAAGTCAGCTGCAGCGAAGACCGCGGGCTGGAGGTGAATGTCCGCCT
CGGCGAGGTCGAAACCGTGCAGTCCACCCGCGACCGCGGCATCGCCGTCACTGTGTATTT
CGGCCAACGCAAGGGCAGCGCCAGCACCGGCGACCTGAACGAGGCCAGCCTGGCGGCCAC
GGTCGAGCAGGCCTGCGCCATCGCCCGGCATACCGAAGATGACACGGCCGCCGGCCTGGC
CGAGGCGGCCCTGATGGCCACCCACTTCCCGGACCTGGACGGCTGGCACCCGTGGGCGCT
GCAGGCCGACGAGGCGGTGGACCTGGCCCTGGCTTGCGAAGCCGCAGGCCGTGAGGCCGA
TGCGCAGATCCGCAATTCCGACGGCGCCTCGGTGTCGAGCATGCAGAGCCTGTCGGTCTA
TGCCAATTCGCATGGTTTCATCGGCCGTGAGCGCGGCACCCACCATTCGGTCGGTTGTGC
GCTGATCGCCGGGCAGGGCGATGGCATGCAGCGTGACGGCTGGTACACCAGTGCGCTGGC
TCGCGAGGACCTGGAGGACGTCGGCCTGGTCGGACGTCGTGCCGCCGAGCGTACTGTCGC
CCGCCTGCAGCCACGATCGCTGGCCACCGGCAGCATGCCGGTGCTGTTCGCCCCGGAAGT
GGCGCGCAGCCTGGTCGGGCACCTGCTCTCGGCGGTGTCCGGCGGTGCTCTGTATCGCCA
GGCCAGCTTCCTGCTGGACAGCGTTGGCCAGCGCCTGTTCCCGGAATGGATGCAGATCGA
GGAGCTGCCCCACCTGCGTCGTGGCCTGCGCTCGGCCGCCTTCGACGGCGACGGCGTGGC
CACCCGGGCCTCGGCTCTGGTCCGCGACGGCGTGCTGCAGCGCTATGTGCTGGGCAGCTA
CTCGGCACGCAAGCTGGGCCTGCAGACCACCGCCAACGCCGGTGGCGTGCACAACCTGCA
GTTGGCGGCCAATGCCGGCCCGCTGCAGGACATCGCGCGGCAGATGGGCGATGGCCTGCT
GGTGACCGAGCTGATGGGGCAGGGCGTGAACGGCGTGACCGGCGACTATTCGCGTGGCGC
GGGTGGCTTCCGGGTCGAGAACGGCGAGATCCAGTACCCGGTGGACGGCATCACCATCGC
CGGCAACCTGCGCGAGATGTTCAGCAGCATCGAGGCGGTCGGCAGCGACGTCGATCCCCG
CTCGCACATCCGGACCGGTTCGATCCTGTTGGGGCGGATGACCATCGCAGGTAATGATTG
ATGCCGTCGATGGCGTAAGCTATGCCCGCCTGACGCAATCAGCTGGGTGCTGGTTGGTCA
AGACCACCCAATGAAAAGGAGTTTTGTCGTGAGTGAATTCGATAACGTCCCGCCGCCGCC
ACCGGCCACCGCCGACGTTCCGGCCGATCAGCGCACCATGGCCCTGGCCGCGCACCTGCT
GGGCATCTTCACCGGCTTCATCGGCGCGCTGATCATCTGGCTGATCAACAAGGACGATGC
TGGCAAGGCCTTCGTGACCGACCAGGCCAAGGAAGCCCTGAACTTCCAGATCACCGTGAC
CATCGCCATGGTCATCAGCATGATCCTCACCATCGTGATCATCGGCGTGTTCCTGGCCCC
GATCGTCGGCATCATCAGCCTGGTGTTCAGCATCATCGCTGCGGTCAAGGCCAACAACGG
CGAAGCCTATCGCTACCCGTTCGCGCTGCGCCTGATCAAGTAGGATCGTCCGCACGCGGA
ACTGAAAACGCCCGGCACTGCCGGGCGTTTTCGTGTGCGGGGAATGCCGGGCCGCGTGCA
GCGATCAGTGATCGCGTTCCACCGCCAGCGTCGCCAGCGCGCGCAGCGCGTCGGCTTCCT
CGCCATACCCGGCCAGGATCGACTGCATGCGCGCTGCGAGCTCGTGCAGCTGTGCCTTTG
CGCCGTCCATGCCAAGCAGGGCGGGGAAGGTGCTCTTGTCCTGCGCCTGGTCCTTGCCGG
CAGTCTTGCCCAGCTGTTCGGAACTGGCTTCGACATCGAGGATGTCATCGCGGACCTGGA
AGGCCAGGCCGAGTGCATCGGCGAAACTGTCGAGCTGGGCCAACTGCGGTTCGTGGGCCT
GGCCGCACAGCGCGCCCATGCGCACTGCCGCGCGGATCAGCGCGCCGGTCTTCAGCGCGT
GCATGCGGGTCAGCGCCGCCAGCGTCTGCTGCTGGCCGGTGGCATCGATGTCCAGCGCCT
GGCCGCCACACATGCCGGACGCGCCTGAGGCGTGGGCCAGGGTCTGCAGGCAGGCCACGC
GCAACGTGGCCGGCAGCGGCGCATCGGCCAGCAGGCCGAAGGCGCGGGTCTGCAGGGCGT
CGCCAGCAAGGATCGCGGTGGCTTCGTCGAAGGCGATGTGGGTGGTGGGCTTGCCGCGAC
GCAGGGCGTCGTCATCCATCGCCGGAAGGTCGTCATGCACCAGCGAATAGGCATGGATCA
GCTCGACGGACATGGCCGCCGCATCCAGGCTTTCCGGCTGCGCACCGAACAGGTGACCAC
TGGCGTAGACCAGCAGGGGCCGCATGCGCTTGCCGCCACCAAGCACCGAATAGCGCATGG
CCTGATGCAGGCGCTGCGGCGCCTCGGCAGGCGAGGGCAGGGCGGCATCGAGCTGGCTTT
CGATACGGTCGCGCCAGCGCGCGAACAGAACCTCAGCCGTCATGGCTGGGCGGGTCGAAG
GGCTCGGAGGCTTCCGGCTGCGCCGGATCACTGAGCAGGCGCACGCGCAGTTCGGCCTGC
TCCAGTGCCTGCTGGCACTGGCGGTACAGACCGACACCACGCTCGTAAGCACTGAGCGAA
GCTTCCAGGCTCAGCTCGCCGGTTTCCATCTGCTCCACCAGCTGCTCCAGCGATTCGAGC
GACTGCTCGAACTGGGCGACGGGGGAGGCGTTTTCGGGGGACTTCTTGGCCATGCGGCAA
GTGTGGACGGGCCGCGCGCGGGGGTCAATTCACCAGCCGCCCGGGCGCCACTGCAACTGC
GCGTCATGCGCCTGCAACCAGGCCTGCAGCGGTGCGGCGATGACCACGTCGGCGGCGGCC
AGCAACTGCGGGCCATCAAAGATCAGCGGCAGCTGCGCGCGTCGCCAGGGGGCGAGGTGC
TCGCGTTGCAGGCAGTCCTTCAGCGCGTGCGAATGCTGGCGACCCGGCAGCAGGATGCGC
TCGCCGCCCACGCGTGCACGGACCTGCAGTGGCTGTTCGAAAGCGCCGGCGCCCAGCAGG
CTCAGCTGGCCGCCGTCGGGCAATGGCAGCGGTGCACGGCCATCCCACACGGCCTGCCAG
TCGAGGGGCAGCGAGGGCAGCCGGGCCGGCAGCAGATAGGCGTGGTCGCGCCATTGCTGG
ATCACGTGCTGCTGCCAGCGCACACGCGCCTGGCGGTCGGTGTCGGCTGGCAACAGCTCC
TCCAGCGCCTGCTGCAACACCGAGGCCGGCAACGGTGCCGCATCATGGCCCAGCACCCAC
GCGCGCAGCACGCGTGCTGCGCGGCGCGGCGACATCTGGCGCAGCAGTTCCAGTGACAGC
ACGCGCGGTGCCACTTCCAGATGCGCGATCAGCTCGGCGTCTTCCTCGTCCAGCAGTTCG
CGGGTCTGCCGGCAATGCGTCGCGCTGCCCGCCAATGCTGCAGCCGCATGCGGCCAGCGC
TGGCGCAGCAACGGCAACACCTGCAGGCGCAGGAAGTTGCGATCGGCGTGGTCTTCCGCG
TTGCTGGGGTCTTCGATCCAGCGCAGCGCGTGCTGGCGCGCGTAGTCGAGCAGTGCACTG
CGTGGTACCGCCAGCAGCGGGCGCCACAAGGGATGTTCGCCAAGGCGGCTGTGCGTGGAC
ATCGCCGCCAGGCCATCGACGCCGGAAGCGCGCAGGGCGCGCAACAGGAAGGTCTCGGCC
TGGTCGTCCTGGTGCTGCGCCAGTGCCAGCGTCTCACCGTCGCGCAGCTCAGCCGCGAAC
GCGGCGCGTCGTGCCTGTCGCGCGGCACCTTCGGTGCCCAGGCCTGTGCCGTTCTCGACC
TGCACGCGGTGCACGGCCAGCTCAATGCCCCAGGCGTCGCATTGCTGCCGGCAGTGCAGC
ACCCAGTCATCCGCATCGGGTTGCAGGCCGTGATGCACGTGCACCGCGCGCAGGGCGCTG
CCGGAAGTCTGCGCGCAGCGCCACAGCCAGTGCAGCAGCACGGTGGAGTCGACGCCACCG
CTGTAGCCCACCAGCAGCGGCGCATCCAGCGGAACGAGGGCAGGGAAGGCAGTCACGGTG
GCAAGTATAGGGTTGCTCGGCAGGGCTGCGCCCTGCACCCGCTACGATCCAGAGCAACAG
CAACAGCAACAGCAACAGCAGAAGCTGGTTTCCTGAGGGTAGGCGGGGTGGGTCCGGTTG
CGGGGGCCGCTGCAAGTACGTCCATGTAAGCTCGGTCGCCGCATCCATGCGGCTCACGCC
CCCGCAACCGGATCCACCCCGCCTTCGACAGATTTCCGCGGCTGTTGGTGGGTGTCGA
>contig00035 len=38473 cov=32.3 corr=0 origname=NODE_35_length_38473_cov_32.292294_pilon sw=shovill-spades/1.0.4 date=20220914
GTGGTTCATCCGGGCTCTTTGGGGTCTGGAGAGGTGTGGTAACCACCATTTTCCAAAGAT
GTCCCGGATGAACAACGTACAGAGAGATCACAACTAACAGTCGACTCTACCCAGTCGACT
CTACCCAGTCGACTCTACCCAGTCGCCCTTGCCCGGTCGGACGACACCGTCACTGCGTTC
CGGTTAGGCTCGGGGCTCCCCTATCCAGGACCGCCCCATGCGCGTGATCGCTGCCGCCCT
GCTTGCCTGCCTGCCGCTGCCTGCGCTGGCCGCGCCCACTTACGGGCCGCGGCTGGAGGG
TTTCGACTACGGCTATCCGGTGAAGACCTTCGCGCTGGAATCGCAGCGGCAGCCGCTGGA
GATGGCCTACCTCGACATCGCGCCGAAGAAGGCACCCATCGGCGTGGTGGTGCTGCTGCA
CGGCAAGAACTTCTGTGCCGCCACCTGGAAGGAATCGATCAAGCCACTGGTTGCCGCCGG
CTATCGGGTGATCGCCCCGGACCAGGTGGGCTTCTGCAAATCCAGCAAGCCCGAGCGTTA
CCAGTATTCGTTCGCGCAGCTGGCCGCCAACACCCATGCCCTGCTGCAACAGCTGCAACT
GGGTGATGTCCCGGTGCACCTGGTCGGTCATTCGATGGGCGGCATGCTGGCGGTGCGCTA
TGCGCTGATGTTCCCGCAGGACCTGCGCAGCCTGTCACTGGTCAACCCGATCGGGCTGGA
AGACTGGAAGGCGCTGGGTGTTCCCTGGCGCAGCGTGGACGCGTGGTACGCCGGCGAAAT
GAACATCAGCTATGACAGCATCCGCCGCTACCAGCTGGACGTGTATTACGACGGCAAATG
GAAGCCGGCGTATGAACCGTGGGCACGGATGCAGTCGGGCATGTACGAAGGGCCCGGCAA
GCAGGCCGTTGCATGGAGCCAGGCACTGGCCTCGGACATGGTGTTCAACCAGCCGGTGGT
CTACGAACTCAAGAATGTTCAGGTGCCGACCACGCTGTTTATCGGGCAGAAGGACCGCAC
CGCGATCGGTCGCGACCTGGCGCCACCAGCGGTGAAGGCGACGCTGGGCAACTATCCGGT
GCTCGGGAAGGCGGCAGCCGCGGCGATTCCCGGCGCGACGCTGATCGAGTTCGCCGAACT
GGGCCATTCGCCGCAGGTGCAGGACCCGAAGCAGTTCAACGCGGCGTTGCTGAAGGCATT
GAAGGCGCATTGAACGGCAGCCGTCCCCTGTAGAGCCGAACCCATGCTCGGCTTATCCAG
CAGGAGGGGATTTTGCCAGCAGCCGAGCATGGGCTCGGCTCTACAGAAGCAGTGCGATCA
GCCGACGATCCGCAACACGTCATCCAGCAACGCAGCGGCAGTGACTTCCGCCCCCGCGCC
CGGCCCCTGGATCAACAGCGGTTGGCGCCGATAGCGGTCACTGTGGATGGCCACGCGGTT
GTCGGTGCCCGCGCCCTGCGCCAACGGGTGATCGGCAGGCAACTCACGCAGGCCCACCTG
CGCACCCTCGCCATCGACACGGCCAACGAAACGCAGCACGCGGCCATTGTCATGCGCCTG
CTGCCAGCGCGCCTGCAACGGCGCATCCAGCTGCTCAAGCGCCGCCACCGCATCCTCCAG
CGGCAGCGCTGCCAGCGCTTCAGGCACCAGTGAATCCACCTCTACCTGCGACGCATCCAG
CGCCAACCCGCTGCTGCGAGCGAGGATCAGCAGCTTGCGACGCACGTCTTCACCGGAAAG
GTCCAGGCGCGGATCGGGCTCGGTGTAGCCGGCAGCCAGCGCCTCGCGCACCGCCGCCGA
GAACGGCGACTGGCCGTCATAACGATGGAACAGCCACGCCAGCGAACCGGACAGCACGCC
TTCGATGGCATGGATGTGATCGCCACCGGCCACCAGTGCACGCAGGCTGCTCAACAGCGG
CAGGCCCGCGCCCACCGTCGCGCTGTCGCCATAGCGTGCGCCACTGTCGGCACAGCTTTC
CGCAATGGCCTGCGCGCGGGCCAGCTGCGCACCACGCCCCAGCTTGTTGGCGGTCACCAC
ATGCACGCCCCGCGCCAGCCACTGCACGTGGCGCGCGGCCACGTCTTCGCTGGCGGTGGC
GTCGACCACCACGTCGCCACGCTCCAGTCCTTCGGCACTCGCCCACGGTGGCGAACTCTG
GCCATCGCGCGGTGCACGCCGTGCCAGTTCCAGCGGCAAGGCCAGGTCACGATCGATCTC
CAGCGCAGTGCGTGAATTGGCCAGCCACTGCACGCTGGGCAGTTCCAGCCCACGCGCCCG
CAATGCCTGGTAACGCTGTACGAAGGCCGAGCCGACCGTGCCGGTGCCCAGCAGCGCCAG
GCGTCCCACGCCCAGAGCAGGAATTTCTGCGGCGAGCGCGCTCATGCATCCACCACCTGT
TTGCGGCGCGCAGCCGCATCAATCACCGCTTCGGCACGCTGCAGCGCGGCGCCGAGATCG
GCCAACAGGTCACGCTCGGCCTCAATGCCAACCGACAGGCGCAGCAGGCCTTCGCTGATG
CCGGCCGCGGCACGCGCTTCGGCGGTCATCGCCGCATGGGTCATGGTGGCGGGATGCGCG
ATCAGGCTTTCGACGCCGCCCAGCGATTCGGCCAGGGTGAAACAGCGCAGGCCATCGACG
AACGCGCGCACCGCCGCGTGCGGATCATCACCCGCGCAGTGCGCCAGTTCGAACGACAGC
ATCGCGCCGAAGCCACTCTGCTGGCGAGCAGCGATGGAGTGGCCCGGGTGATCGGCCAGA
CCCGGATAATAGACGCGGCCGACCGCCGGATGCTGGTCCAGCAGCGCAACGATCGACGTG
GTGTTCTCCTGATGCACGCGCAGGCGCGCATCCAGCGTGCGCAGGCCGCGCAGGGTCAGG
AAGGCATCGAACGGCGAACCCGTCAGGCCCAGCGCGTTGCCCCACCACACCAGCTGCTCA
TGCAGTGCCGGATCGCGCGCGACGACCGCACCACCCACCACGTCGCTGTGGCCGTTGATG
TACTTGGTGGTGGAATGCAGCACCAGATCCGCGCCGAATGACAGTGGTTGCTGCAGGGCC
GGCGACAGGAAGGTGTTGTCGACCACAACCAGAGCACCTGCCTTGTGCGCGGCATCGATG
ACGAAGCGCAGGTCGGTGATGCGCAGCAGCGGATTGGACGGCGTTTCCACCAGCACCAGC
TTCGGCTGGGTGGCCAGCGCCTGCGACAGCGCGCGCGGATCGGTCAGGTCGGCGGTGACC
AGTTCGAAATGGCCCTTCTTCGCCAGCGCATTGAACAGCCGCCAGCTGCCACCGTACGCG
TCGTGCGGCACGACCAGGGTATCGCCCGGCTGAAGCAGCGCGTTCAGCACCAGGTTGATC
GCCCCCATGCCGGTGGCGGTGATCACGCCGCCCGCACCGCCTTCCAGCTCGGCCAGCGCT
TCACCCAACAGGTCGCGGGTCGGGTTGCCACTGCGCGTGTAGTCGTACTGGCGCTTGTTG
CCGAAGCCTTCAAAACTGAAGTTCGACGACAGCACGATCGGCGGCGTGACCGCGCCATGC
GCGGTGTCCCGATCGATGCCGGCACGGACGGCGGCAGTGGTGCGGCTACAGGACGGCTCG
TTGGCGTGCAGGCTCATGCGGACTCTCCAGAGGTGCGGAAGGCGGTGGCGAGGATCGCGT
CGATGCGATCGGTTTCTTTGAGGAAGGCGTCGTGGCCATAGGGCGAGCGCAGCACGCGCA
GGCTTCCGCGCGGCCCCAGCCCCTCGACCAGGCTGACCAGGTCGGCCAGCGGCACCAGGC
GGTCACCCTCCACCGCGACCACCACGGTCGGCGGCAGGATGGCCGCGGGGTCCACGCGGT
GCAGGTCGATCGATTCGGACAGGCGCAGGTAGGCGGTCACCGGCGTGCGCGCGACGTACT
GCGCGCCGGCGGCGTCCAGATAGTCCTCGGCGGCGACCCGCACGCGGCCGTTGATCACTT
CCGGCGCGGCGTCGAAGCGCTCGCCGAACTCTTCCGGGGTGCGGTAGCTGAGCATGGCGA
ACTGCCGGGCCAGCGCCAGGCCATGGTCTTCGCCGCACTGCAGTTGGCCGAGGGCGACGG
CGCGGCGCTGCAGTGCGCGCCAGGCCGCGGCATACGGGTGCGGACGATGCGCGCCGCTGG
CCAGCACCAGCTGACGCACCCGGGCTCGATGACGGATTGCGAGCTGCTGGCCGACCAGCG
CGCCATACGAGTAGCCGACGAAGGCCTTCAGCGTGCGGATACCCAGATGATCCAGCAGCA
GTGCCAGCGCATCGGCCTGGTCAGCGGTATCGATCGGCACGTCCAACGCACCGTCGGCCC
CGATGAAGTCGAACGCCAGTACGCGCAACTGCTGCGGATCCAGCGTGCGACCACTGCCGA
CCAGGTCTTCGGCCCAGCCCTTCTCGCTGAACTGTGCGTTGGACGCCACATGGCGATGGG
CGGAAATGCCGCCGGCCAGCACCACCACCGGCGCATTGGCCGGGCCGACCCACTCATAGC
GCAGGCGCACCGGGCTGGGGCCAGCGTGACGCATCGACAGCACCGCGGCGAACTCACCGC
GCTCGGCATGCACGCGGTCTTCGACCGGCACGCTGACGGGAACAAAGGGTTCGGGGCGAA
CGGCGGTACTGGCAGCGAAGCTCATGGCGGGATCCGGTTGGGGAATCGGCCATCGAGCCT
TCGCGGGGCTCGCGTTCGAGATGCACGTGCGGTGCATGGATCGAACCATCTTTCGGTGGA
CGCCACGGTCCCCGCAGGATTTGGCACCTACGCGAACGCTTTCGCATCCGCGGGCTGCCC
CGGCTTCAAAGGGCCTGTCCCTCTGCCGGTCTCGATGGTGAGTCCACGATGCCAGCGCTT
CCGGGCGCTGTCAATCCCTTCATGCGGATAAAGCGATGAATATTTTCGCGACAGGTATGC
GAGAGGCGTCGCGGTCGCTCCGTTCAGGATCGGGTACAGTCCTGACGGTCCGTTTTCCTG
AATCCGCTGATGCCACGCCTGCCCTTGACCTGCCTGCTCCTGCCGCTGCTGGCCAGCGCC
TCTGCCGGCGCCAGCGACTGGCGCCAGGGCTGGGGGATGCTGCCGAAGGCGCCTGCCCCC
GCCAGCGCCGACGCAAAGGCCCCCCTTCCGATGGCCCAGCTGCGCCTGCAGTCGATCGGC
GAACAGTGGCAGGCCCGGATCGACAACACCCTGGCCGGGCCGTTGCAGATCGAACTGCGC
GCCGCCCCTGGGCACCCGGTCGACGGCTTGCCGGTGCAGTCACTGATACAGGGCGACAGC
AGTCTGGTCGTCGGCCACCTCCCCGCGCCAGTCAACGGCCGGATGCTGGACCTGCGCCTG
CAGTCGGTACCAGGCAACCCCGCCGCACAGGCCGAGGATGTGGCCTACCGCCTGCCCTTC
GATGATGCACGCCCGCGCGTGGACCAGGCGCCGCAGGGCCGGTTCAGCCATGACGACGAG
GAGAACCGCGACGCGGTCGACTTCGCACTGCCGGAGGGCACGCTGGTGCTGGCCGCGCGC
GAGGGCACGGTGATGCAGATCCAGGATGGCTTCCGAGGCAACGGCCAGGACCGCGAACGT
GATGGTGCCCGCGCCAACTTCATCCGCGTGCTGCACAGCGACGGCAGCATGGCCCTGTAC
GGCCACCTGCAGGCCGGCGGCATGCGCGTGCGTCGCGGCCAGGCAGTGGGCGCCGGGCAG
CCCATCGGCCTGTCCGGCAACAGCGGCTTCAGCAGCGCACCGCACCTGCACTTCGTGGTA
CAGGTCAACCGCGGCATGGGCCTGCGTTCGGTGCCGGCACGCATCTTCGCCGAGCAGGGC
CAGCTGCAGTTCGCCCGCCAGGGCGAGGCCGAGGGCGGCATCGGGCGCTGAACGGCCCCG
GTCGGTATAATCGGGCGCTTATCTCTTTGAAAAGCGCCCCGGGCGGGCGCCACTGCCATG
TCCGAAGTCGCCAACGAAGCGTCGCGTCGCCGCACCTTCGCCATCATTTCCCACCCTGAC
GCCGGCAAGACCACGCTGACCGAAAAGCTGCTGCTGTTCGGAGGCGCGATCCAGATGGCC
GGTTCGGTCAAGGGCCGCAAGGCCGCCCGCCACGCCACCTCCGACTGGATGGCATTGGAA
AAGGAACGCGGCATCTCCGTCACCTCTTCGGTGATGCAGTTCCCGTACGAAGACAAGATC
GTCAACCTGCTCGACACCCCCGGCCACGCCGACTTCGGCGAGGACACCTACCGCGTGCTG
ACTGCGGTGGACTCGGCGCTGATGGTGATCGACGTGGCCAAGGGCGTGGAAGAGCGCACC
ATCAAGCTGATGGAAGTGTGCCGCCTGCGCGATACCCCGATCATGACCTTCATCAACAAG
CTCGACCGCGAGGGCAAGGACCCGATCGAGCTGCTGGATGAAGTGGAAACCGTGCTGGGC
ATCCAGTGTGCGCCGGTCACCTGGCCGATCGGCATGGGCCAGCGCCTGAAGGGCGTGGTC
CACCTGCTGACCGGCGAAGTGCACCTGTACGAGCCGGGCCGCAACTTCACCCGCCAGGAT
TCGACCATCTTCCCGTCCATCGATGCCCCCGGCCTGGCCGAGAAGATCGGTGCGCAGATG
CTGGCCGACCTGCGCGACGAGCTGGAACTGGTGCAGGGCGCCAGCCATCCGTTCGACCTG
GAGGCCTACCGCGCCGGCAAGCAGACCCCGGTGTTCTTCGGCTCGGGCGTGAACAACTTC
GGCGTGCAGCCGCTGCTGGACTTCTTCGTCGAGCATGCGCCGTCGCCGCAGGCGCGTTCC
ACCACTGGCCGCGAGATCGCCCCGGAAGAGAACAAGCTGACCGGCTTCGTGTTCAAGATC
CAGGCCAACATGGACCCGCAGCACCGCGACCGCGTCGCGTTCATGCGGGTCTGCTCGGGC
CGCTTCAGCGCTGGCATGAAGACCTTCCACGTGCGCACCGGCAAGGAAATGAAGCTGGCC
AACGCACTGACCTTCATGGCCAGCGATCGTGAAATCGCCGCAGAAGCCTGGCCGGGCGAT
GTGATCGGCATCCACAACCACGGCACCATTTCCATCGGCGATACTTTTACCGAAGGCGAA
GCGGTCACCTTCACCGGCATCCCCAACTTCGCCCCGGAACTGTTCCGCCGCGCGCGCCTG
CGCGATCCGCTCAAGCTCAAGCAGCTGCAGAAGGGACTGGCCCAGCTGTCCGAAGAAGGC
GCGACCCAGTTCTTCCGCCCTCTCACCAGCAACGACCTGATCCTGGGTGCGGTGGGTGTG
CTGCAGTTCGACGTGGCGGCCTATCGCCTGAAGGACGAGTACGGCGTGGAAGCCACCTTC
GAGCCGGTCAGCGTGACCACCGCGCGTTGGGTCCACTGCAGCAACGAGAAGAAGCTGGAA
GAGTTCCGCGAAAAGAATGCGCTGAACCTGGCACTGGATGCAGCCGGCCACCTGGTCTAC
CTGGCACCGACCCGGGTCAACCTGCAGCTGGCGCAGGAACGCTCGCCGGACGTGCGTTTC
TCGGCCACCCGCGAAGCGGCCCATACCGTTTCGGTGGGCTGATGCCACGGGGTCGGATCC
CTTTCCGGCAGGAAAGGGCTCTGACCCCAGCCAACGCAAGGCAGGCATTCACCCACCATA
CGGTGACAGGCGTGCACGTATCGCCCATCGCGGCGATGATAAGGGGGTGCGGGTCCCCCT
CCCCGCGAACAATGCCTACGCCATGTCCACGACGTCCATTGCTTCGATCCGTGAAGAAAT
CGCCAGCGCCCTGACCCATGGCCTGGGCGCGGTATTCGCCCTGGCCGCCAGCGCGGTGTT
GATCACCCTGGCTGCGATCTACGGCGACGGCTGGCAGCTGGCCAGCGCGATCGTGTTCGG
TATCGCGCTGTTGCTGCTGTACACCGCCTCCACGCTGTACCACGCCATCCAGCATCCGGT
CGCCAAGGGCCGGTTGAAGGTGTTCGACCACTGCGCGATCTATGTGCTGATCGCGGGCAC
CTATACCCCGTTCACCCTGATCGGCCTGCGCGGTCCGTGGGGCTGGGGCCTGTTCACCGC
GATCTGGGCGCTGGCGCTGGGCGGCGTGGTGTTCAAGCTGTTCTACACCGGCCGTTTCAA
GGTGCTCTCAACGGTGATCTACATCGCCATGGGCTGGCTGGTGGTCGTGGCGATCAAGCC
GATGTGGGCCTCGATCGATGGCGGCACCCTCACCTGGCTGTTCGGCGGCGGCCTGTCGTA
TACGCTGGGGACCTACTTCTACCACCGTGAATCGATCCCGTACTCGCATGCCATCTGGCA
CCTGTTCGTGATCGGCGGCAGCGTCTGCCACTTCGTCGCGGTCACCATGCAGGTGCTGTA
AATGGCCGCTCGACGGCGGCGTGTGCACGCCATGCACATGGTCGCTTCGCGCCCTGTCCA
CGAACAGGGGGCAACCATGGCAGCGTGAATGCTGCCGCCTCCCCTGCCGCAAAGCGCACG
TCCCGTTGGCGCCTCCGCCGCCCCGGCCCACGAGGCCGGCGCTGGCTCACGATCCTGGTC
TTCCTGCTGGCGGCGATCCTGATACTGCTCGCGTTGTGGGACTGGAACTGGTTCAAGGGT
CCGGTGGAGCGCGCGGTACAGGCACGCACCGGCCGAGTGCTGCGCATCGGGAACCTTGAT
GTCGACCTCGGCCGCACCAGCACGATCCGCGCCGATGCGATCACCTTCGCCAATGCCAGC
TGGGCGAAACAACCTGAGATGGCCAGCGCAGACCGCGTCGAGATCGACGTGCGGGTCTGG
CCCCTGCTGCGCGGCAGCGTGCAGCTGCCCGAGGTGCGCCTGACCCGGCCGGACGTGCTG
CTGGAAACCGCCCCGCGCAAGGGCGAGCCGGGGAACTGGGACTTCCTCGGTGACAGCGCC
GGCGGCACAAGCCCGCAGCTCAAACGCCTGCGCATCGACGATGGTCGGCTGCAGTTCATC
GATGCACTGGGCCGCACCGACATCCGCGTGGGCGTGCGCAGCGGTCAGCCGAAACAGGCC
GATGCCTCACCGCCGCTGCTGGTGCAGGGCAAAGGCCACTGGCAAGGCAACCCGTTCACC
CTGCGCGGTGGCACCGAATCTCCGCTGGAACTGACCGACAGCGACCACCCGTTCCGCATC
CACCTCGACGGTCGCGCCGGCGCTACCCACGCGGTGGCCAGTGGCACGCTGACCAATCCG
TTCCAGCTGCGGGTGTTCGACCTGCAGTTCGCACTCAGCGGGCAGGACCTGTCGGACCTG
TACCCGCTGCTCGGCATTGCCATCCCGCCCTCACCGCCCTACGCCTTGGACGGACGGCTG
AAGCGCGACCACAACGTCTGGCGCTACGACAGCTTCACCGGGAAGGTCGGTGACAGCGAC
CTCGCTGGCAACCTGCAGTTCGAGGTGGGACGCGACCGTCCACGGCTGACCGCGACACTG
GAATCCAGGCGCCTGGACTTCGATGACCTGGCCGGCTTCGTGGGAGCGCCACCGAAGACC
GGCGGCGGCGAAACCGCGAATGCGGAGCAAAAGGCACAGGCCGCCCGCATCGCCGCCAGC
AGCCGGGTATTGCCCGACACGCCCTACAACCTGGGCAAACTGCGTGCGATGGATGCCGAC
GTGCGCTGGAAGGCCCACCGCATCAACGCGCCCTCGTTGCCACTGGACGACATGGACGCG
CACCTGCTGCTGGATGACGGCGTGCTGCGGCTGGACCCGCTGAACTTCGGCGTGGCCGGC
GGCGATATCCGCAGCACGATCCGCATGGATGCACGCCAGGCGCAGATTCGCACCGCATTG
AAGGCCAGCGTACGCGGCGTGCAGCTGGGCCAGCTTTTCCCGGATGCGAAGCTGGCCGAG
CAGGCCAAGGGCGGCATCGGCGGCGAAGTGGACCTGAGCGGGCGCGGCAACTCGATCGCC
GCCATGCTCGGCAGCAGCAGCGGCAAGGTCGGGCTGGCGATGGGCCGTGGCCATGTCGGC
AACCTGGTGATGGAACTGGCCGGGCTGGATATCACCGAGTCGCTGAAATTCCTGGTGACC
GGTGACAAGCAGATTCCGCTGCGCTGCGCCTTCGCCGACTTCGGTGTGCAGGACGGCCTG
ATGACCAGCCAGGCACTGGCGGTGGACACCACCGATACCATCCTCATCGGCGAAGGCACG
GTCAGCCTGCGCGACGAGACCTTGGACCTGCTGCTGAAACCGCGCCCGAAGGACAAGAGC
ATCCTGGTACTGCGGTCACCGTTGCATATCAGCGGCACGTTCAAGGACCCGTCGTTCCGC
CCGGACTTCAAGGCGTTGGGTATTCGCGGCGCGGTGGCCCTGGCACTGGGCAGCATTGCC
CCGCCGGCAGCGCTGCTGGCTACGATTGAACTGGGGCCGGGCAAGGATGCCAACTGCGGT
GGGCAGTATGCGAAGTAGGAGCGTTCGTTCGTGGCGCCTGGATTGATCGTGGTTTGAGGG
GGACGGGTGACCCAGGCAGGACACGCCCATGCCCTCAGCCTCCCCCCGCATCAGGAAGGC
GCTGGTTTGGCTTTGGCTTTGGCTTTGGCCCTGGCTTTGAGCTTCGAAAAGCGGGCTGGC
GGGCCGCAGGCCCGCCAGCGAAAAACTCATCCCGCCACGATGTACTGCTGCAGCTGATCC
AGCTCGCGCCGCTGCGCATCGATCACCGACTTCACCAGGTCGCCAATGGAAATCACCCCC
AGCACCTGGGCGCCCTCCACCACCGGCAGGTGGCGGATGCGGTAGTCGGTCACCAGCTGC
AGGCAATGCTCCACCTCTTCGCCCGGCGACACCGTCACCACCTGCGTCGTCATGATCTCG
GCCACCGCCGTATCGCGCGAAGAACGATCACGCAACACGATCTTGCGCGCGTAATCGCGC
TCCGAAAGGATCCCGACCAACCGTGGCCCGTCCATCACCAGGACCGCGCCAATGCCCTTT
TCCGCCATCAACCGGATCGCATCGATCACCGCCGCATCCGGCGCGACCGCATGTACTTCA
GGAGACTTGCCGTCCAACAGTTGCCGTACCGTGGTCATCTGCCTGCCCTCCGAGGGTGGG
TTGCAGGGCCGAGCCTGCCACGGCGGATGCTAGCCACGCGTCAACCAGGTACAACGGCCG
CTGCTTGGACTCTTCGTACAGGCGCCCCAGGTACTCACCGATCAGGCCCAGCGCGATCAA
CTGCACCCCGCCCAGGAACAGGATCACCGCCATCATCGTCGGCCAGCCCGCCACCCGGTC
GCCGTACAGCGCGGCCTTGACGATCACCCACATGCCGAACACGAAGGCCACCGCCGCGGT
TGCCAGCCCCAGGTAGGTCGCCGCGCGCAGGGGCACGGTCGAGAACCCGGTGATGCCTTC
CAGGGCGAAGTTCCACAGCCGCCACAGGCTGAACTTGCTGGTGCCGGCCACGCGTGCGTG
GCGGTGGTAGGGCACCGCCACGCGCTTGAAACCCACCCAGCTGAAAAGCCCCTTCATGAA
ACGATGGCGCTCACGCATCTCGCGCAGCGCACTCAGCGCGCGTGGTGACAGCAGGCGGAA
ATCCCCGGTATCGGCCGGGATCGGCGTACGCGAAAGGCGCCCCATCACGCGGTAGAAGAT
CGCCGCCGTGGCACGCTTGATCCAGGCCTCGCCATCGCGCGCCAGGCGCGTGCCATAGAC
GTTGTCATGGCCCTCGCGCCAGCGCGCGACGAACTGCGGCACAAGCTCCGGCGGGTCCTG
GCCATCGGCATCCAGGATCATCGCCGCCCCTTCGCGTACCAGGTCCAGGCCAGCGGTCAG
TGCGGCTTCCTTGCCGAAATTGCGCGACAGCTTCAGCGCGGAGACCCGCGCGTCGGATTG
GGCCAGGCGGGCGATCACCTCCCAGGTCCCGTCATGGCTGCCGTCGTCCACGTACAGGAT
GTGGCCGTCGATGTCGGGCAGCGCGTCGAGCACCGCGCACAACCGCGGATGCAGCAACGG
CAGTGCCAGGGCCTCGTTGTAGGCGGCGATGACGAAAGTGAGCCGTTCGCGGGTCATGCC
CGGATTGTACGTTGCCGCCGGCCGTAGATCAGGCGGCGCGCGCTCACTCTTCCGAAAGGT
ACGCGGCCCCGCCCAGCTGCCGTGCCTGGCGCTGGATCCAGGCGGCGCGCCGCTGCACGT
ACGGCCCTGGCTTTGCGGCGTTGTAGCGCCGCGGTGCCGGCAGCACCGCCGCCAACCGCG
CGCTATCGGCCGGGCTCAACCTGGCCGCGTCCTTGCCCCAGAACTTCTGCGCCGCCGCCT
GAGCTCCGTACACGCCATCACCAAACTCGGCGATGTTGGCGTACATCTCCAGGATGCGCT
TCTTTGGCCACAGCGCTTCGATCAGCACGGTGTACCAGACCTCCAGCCCCTTGCGGATCC
AGCTGCGGCCCTGCCAGAGGAACAGGTTCTTGGCCACCTGCTGGCTGATCGTGCTGGCGC
CACGCAGTCGCCCGCCCTTGGCATTGTGGTCGCGGGCCTTCTCGATCGCCTGCAGGTCGA
AGCCGTTGTGGTCGGGGAAACGCTGGTCCTCAGCGGCCACCAGCGAAATCGGCAGGCTCG
GCGCCATCTGGTCAAGGTCGCGCCACTGGTAATGCAGGCGATAGGACCAATCGGCCTCGC
CCAGCGCCTCGCCATAGCGCCACAGCATCACCATGGACACCGGCGGGTCGATGAACCGCA
GCACCAGGACCTGCAGGCAGCTGAAAGCAGCCAGCAGCACCGGCAGCCACAGCAGCCGTT
TCCAGCGCCAGCGCCTGCGGCGTGGGCCTTCTACGACAGCTTCCACCTTGTGCTGCTCTC
CCCCTGCCCCCATTACTGGTGCATCCTTCTTCTATCTGGTTGTCGGCGCATTATCCGGCA
ACTGCCCCCGTTTACGCGCGATGTGAGCCGATGACCGCCAACTCCGATTCCCTGATCCGC
TTCCTGCTCCCCGACGCCGGCGTCCGCGGCGTCCACGTGCACCTGCAGGCCACCTGGCAG
GAGATCCTGTCCCACGCCGAGTACCCGGATACCGCCGCCGAACTGCTCGGCGAGGCCTGC
GTGGCCTCGGCGCTGTTCACCGGCCATACCAAGATCGATGGACGCCTGTCGATCCAGCTG
CGCAGCAGCACTGCCCTGCGCACCCTGTTCGCCGAATGCACCGCCGCCGGCACCCTGCGC
GGCATCGCCCAGCTCAGCGAAGGCGGCGACGCGCCGCGCGACCTGTCCAGCCTGGGCGAT
GACGCGATCCTCGCCATCACCATCGAGAACCCCGGCCTGGACCCGCGTGAACCACAGCGC
TACCAGAGCCTGGTCGGACTGACCGCGCCGGAACTGGACGAGGCCTTCGAGGACTACTTC
CGCCAGTCCGAGCAGCTGCCGACCCGCCTGCTGCTGGCGGCCGACCGCAATGGTGCCGCC
GGCCTGCTGCTGCAGAAGCTGCCGGGCGACGAGGGCGACGAGGACGGCTGGGCGCGCGCC
AGCGCCCTGTTCGAGACCCTTGGCAAGGCTGAACTGCTGGCCACCCCGGCCGAGCAGCTG
CTGCACCGCCTGTTCCACGAGGAGAAGCCGGCGCTGATGGGCGAAAAGCCGCTGTCCTTT
GCCTGCTCCTGTTCCCGCGAGCGGGTGGCGGCGATGCTGCAGTCGCTGGGTGAGGAGGAG
GCCCGTGCAGCGGCTGCAGACACCGGCGCCGTCGAGGTCCGTTGCGAATTCTGCGGGCGT
GAGTATCACTTTCCATTGACGGAGTTCGGCATACTGTTCCACGGCGCCCAGGGGGCTGTA
CCGGCGCCTGAACGGCTTCAATGAACGGCAGTCTTGTACCTGGGGAGGATCAAGGCTTGT
TAAGAATTCATAAACACCCTAGGATCAAGTTCCCGTCCCCACGGGAACTTCCGTTGTCCG
TCCCTGTCTGAACTGGTCCGATGCGTACCTTCCTGCGTCTACCGCTGGCCATGATGATCG
CCCTTGGCGCGATCACGGGCGTGCATGCGCAGAGCAAGGACACCCGCACCGTGCTGCCGG
TATGGAACAAGGGCAGCGGCAAGGTCGAGGCCCTGCTGTACCTGGAGCCGACCGGTGAGC
AGGCGGCCGGGGCGCGTTGGCATTTCGGCCGCAACTCGCTGGATGCGGCCTTTGGCCTGT
CCTCCGGCGATTCGCTGGGCCTGCTCTGCAGCAGCAGCGGGACCAGCATGAGCGGCCTGG
CCAGCCACTGCATGCTGGCCAGCCTCGGCGACGAGGACGACCTCAACAGCCGGCGTTTCA
CCGGCACCGCCGCATTGAACCGTGGCAGCAGCCGCCTCGGCATCACCGCCGGCACCGGCC
GTGAAACCCTGCCGGCATGGCTGGCAGGCCCGAACAAGACCCCTTCGCTGCGCGCCGAGC
AGAATGACCTGACCGTGTTCGCGCAGAAGAACATCGGCCGCGAAGGCTTCGTGTCCATCG
CCGGCACCTACGCCAAGGCCCGCCTGGTACCGCTGGCCGACGCCTCGCCGGCCATTGCCG
ACCGCTGGGACAGCAAGAGCCTGAGCATCGGCGCCGGCTACGGCAATTTCACCGGCAGCA
TCATCGGCCGCGTCATCGACGTGCCCGGCAAGCCCGGCAAGTGGGAAGGCCTGGGTATCG
GCCTGACCTGGCGCACGCCATGGTCCGGCCAGCTCACCGTGGGCGCCGAGAACGTGATCA
GCCGCGGCAAGAATCCGTTCTCGCCACGCAACGAAAGCAACGACGACGGCACCGTGCCGT
ACGTGCGCTACGAGCAGGACCTGTAGGCTCCCTGCCGCCTCACCGCGACGTTTCCGCGCG
CGCTCCCTTCGCCCATCCCCGTAATGACACCTCGCCGCCGCCACGCGGCGATGCGCAAGC
GCCTGTGCGCGGCCTGGTCCAGCACGGCTGCGCAAAGGCCTGCGCCATCAAGCCTGGCTG
CCCCATGAAAAAAGCCACGCCCCTTTCGGGGCGTGGCCATGTCACACGTACATATTACGC
CGCGATCAGAAGCGCTGGGTGTACTTCATGTACAGGAAGCGACCGATGTCGAAGCCACCG
TAGTAGGAGACGTTCGCGCTCGGCTGGCTGTACATGGTCGGGCCCACGCGGCCGAACACG
TTGTTGGCACCCACGGCCACGGTCGCATTCCACGGTGCGTTCCAGCGCAGCTGGACGTCG
TTGAACACGGTCGCGCCACGCTGGTTGGTCGCGCTGCCCACCGCCACGCCCTGGTTGTTC
GGCGAAGCGTAGTTCGGCAGGTTGCACTCTTCCGGGAACGTCACGGCACTCAGGCACGCT
TCCTTCATGCCGGAGAAGTAACGGACGGTCCAGCTGGCGCCGAAGTCACCCATTTCCCAA
CCCAGGTTCAGGTTCGAACGCACGCGGAAGGCGTAGCCAGCCCAGCCCACGCCGGTGCGG
GGGTTCGGGTGGGTGACCGCGTTCTTGGTGGTGACCAGGTCATCACGCGAGGTGTAGGTG
CTGGTCCACTGCGCGCTGAAGTTGCCGAAACGATCGGTCGGCAGGCGGTAGCTGACATCC
AGGTCGAAGCCTTCCACCTCGCGGTAACCGGCGTTGATGCCGGTGCGCTTGAGGTTGTTG
ACGATGCCGGTCACCGGGTCACGCGTGAACGCCGAGCAGCGTGCCGCGATGTCGTTGATG
TAGCAGTCGTTGAGGATCAGGTTGGCCGTGTCCGAGATGATGGTGTTCTCGACGCGGATT
TCCCACCAGTCCAGCGACATGTTGAAGTTCTGGATGAAACCCGGGCTCCAGACGAAGCCC
AGGGTCTTGGACGTCGAGGTTTCCGGGGTCAGCTGGTCGTTGGAGCCGGAGACGAAGGCC
AGCGGGGTCTGCGACGATGCAGCGGTGGTCGGGGTGAAGCCCTGCTGCTGCTGGCGGAAG
TTGGCTGCATTTACGCCGGCCGGCAGTGCGGCGGCGCAACGGGCACGCACCGCAGGATTG
GTGCGCGCCGCACCGTAGACCGAATCGCACGGATCGGTGAAGAAGTCGAACGACTGCGAA
CCGCCGCTGTACAGGTCGGCGATGGTCGGGGCACGGAAGCCTTCCGCCCAGGTACCGCAG
ATGAGCAGCGAGTCGATCGGCTTCCACTTGAAGCCGAACTTGCTGTTCAGCGTGGTGCCG
AAGGTGTCGTAGTCCGAATGGCGGGTGGCCGCGTTGAGGCTCAGCTCGCGGGCGCCCGGC
AGGTCGGCCAGGATCGGCACGTTGAACTCGGCGTAGACTTCGTCAACCTTGTAGCCACCA
CCGGTGGGGAAGTTGGCCAGGCCGGAGGTGTTGCCCGACTGCACCAGCGCGTCCGGGCTG
AAGCTGCCGGTTTCCTTGCGGTGCTCGACACCCACGGCGAAGCCCAGGTCGCCGGCAGGC
AGGGTGAACAGGCTGCCGGCCAGGTTGGCGGTGATGACCTTGGTGGTGGTCTCGGCGGTG
GAGTGCGCGGACGGGAACAGCAGGTTCTGCAGGGCGGTGTTGCCGGTCAATGCGCCGTTG
GCACCGTTGCTCTGGATGCCGGCGTGCAGGAACGGGTTGTACGGCACGCACTGGTTCAGC
CCGATCGGGTTGGCCACGGTACCGCACTGCGCCACGCCGCTGCTGTTGATGAAGGACGGA
CCCACCGCCGCACGCAGCGCGGTCAGGTTGAGGTCGCCGGTGCTGGTCTGGACCAGCTTG
TTGTTGTTGTACAGGTAGCCGACATCCCAGTCGAACAGGCGGTCGGAGAACTCGAAGCTG
CCTTCCAGGCCGCCGCTGAAGCGGAAGGTGGTCAGCTCGGCGCGGGTGTTGCGCGGCACT
TCCGAAGTACGACGCCACCAGTTGGCGATGTCAGCACCCAGCGGATTGAACGCACTGCTG
GCCGAAATCGGCGAACCGAAGGCCAGTGCGCCGTACGGGTAGCCGGCGATCTGGCGGTTC
GAATCGCGGAAGCTGTACAGCATGTTGGTGCGCAGGCGCACGTTGTCGGTCAGGTCGTAG
ATGCCATCGACGAACACTGCACGGCGTTCCTGCGGGGTACGCAGGTCGGTCTGCAGGTTG
GTGTTGGTCTTGTCCTTGGTGGAGAAGCTGTTGACGTTCTGCGCGACGTAGTCGGCCTTG
TTGTTCGCGTTGCCACCCTCACGCAGGATCACGCGCACTTCGCGGTTCGGGTTGGATGCG
CTGGCGGCCGGATAGGTGACGCCCGGCAGGCCATCGGCCGGACGGCTGACGAAACCGCCG
AACTCACCGACGGTGGTCCAACCGAAGTCCGGGTGGTTGGAGCTGCGCGGGAACGCACCG
TACGGACGATCGGCCGCCCGCACCTTGTCTTCCTTGGCGTACTCGGCACCGATGGTCAGC
GAACCGCGCTCACCCTTCACGCCCATGGTGAAGTCCATGGTGCGGGTGGCACCGTCGCCT
TCACTGTACTGGCCGTAGTAGACGCTGCCGGTGGCGCCTTCGAAGTTGGTACGGGTGATG
ATGTTGATGACGCCGGCGATGGCATCGGAACCGTAGATCGACGAAGCGCCGTCCTTCAGC
ACTTCGATGCGCTCGATGGCCGAGACCGGCACGGTCGAGATGTCCTGCAGGCCACCGGTG
GTGATGCCCAGGCGCTTGCCGTTGAGCAGCACCAGGGTGCGGGTGGCGCCCAGGTCACGC
AGGCTGATGTAGGTGCCGCCGACGGCTTCGCCCGAGGACAGCGGCTGGGCACGGCTGATC
GGCGGCGTACCCACGGCGCTGATGTTCTGCAGGATGTCAGCGACCGACGAGAAGCCCTGC
TTCTCGATGTCAGCGCGGTTGAGGGTCAGGACCGGCTGGGCGGTTTCGACGTCGACGGTA
CGGATGCGCGAACCGGTGACTTCGATGCGGTCCAGGTTGGTGGCGGTCTGGGCAGACGCC
ACCCCGGTACCGGCAACGGATGCGGCGCTGGCGGCCAGCGCAACGCACACTGCATCGCGC
AGCTTGTTGCTGTTCAACTTCATGGGCTCTCTCTCCATGGATCTTGGGTTGTGTGCTGAG
TCCAACCGACGTGCCCCAAAAGGGAGGCACAAAAAACGGCTGGTGACCCGATAGTAGCCA
CACTTGATCTGGAATTAAAGAGTCGTTAAGAAAATGCCCAAATCGCGTGAAACCAGCCTC
ACCACGACATACGTTGGCGCATTGAGGTCGCCTGCAAGGCGCATTCGGCACTTGCAGGGC
GCCATTCTCCCATTCAGCTGGGAATGAGCGTCTCGATCAGATGCTCGACATAGGCCTCGA
AATCCTCGCGGGCCTGCTTGGGTTGCTGCAGCTGCAGCGACAGCTGCAGGAAGCCGACGT
AGGCGGCATAGGCCAGGCGCGCGCGATGCCGTGCATCGGTGGAGCTGAGCCCGGCCTGGC
GGAACGAAGCAACCAAATAGTCGAGCCGGCGCTGCGAAACGCGGTCGATCACCGGGCGCA
CCATCGGGTGGTCCAGCGCCTTCAGCAGTTCGCTGTAGATGATGTGCGGCTGCACTTCGT
GCGCGACCATCTGGAACAGCTGGCGCAGGCGCACGCGCGGGTCCGGCACGTCCTCCAGGC
TGCCGAACACCTGTTCCTGTTCGAACAGTTCCCAGCGTTCCAGCGCCGCCTGCAGCAGTG
CATCACGCGAGGGGAAGTGCCAGTAGAAACTGCCCTTGGTCACACCCAGGCGCCGCGCCA
ACGGTTCCACCGCGACGGCCCCCACACCTTGTTCAGCAATCAGATCGAGAGCGGCCTGGG
CCCAGTCTTCGGCACTCAGGCGGCTGTTGCGGCCGGCGCGCGGTTCGCCGGCGGAAGCGT
CAGGTTGATTCATGGGCTGATTTAACCATACGCCGGGGTTCGTTGCAGTACGCGGTTGCG
GCCGAAACCGTCGCGACGCCCGCCTGGGCACCTGCCGCAGCGCACCATACCGTGCAGTAT
TGACTTCCCTCACAAGCGATCCATACTAGCAAGTATGGTTACGTCCCCTACTCCCGCTGC
GTTCCATGATCTTCGCCTGGAGGCCGCCCATGGCGCACGCCTGGCCGCAACCGCCAGCGA
CCACGGCCGCCGTGGCCGCGTGTTGTTCGCGCACGGCTTCGGCCAGACCCGGCACGCATG
GAACGCCACCGCGCGGGCCCTGTCTGCGGCGGGGCTGCAGACGCTGGCCTACGACGCCCG
TGGCCACGGCGATTCGGACTGGAATTCTGCCGAACTGCCCTATCACGGCGAGCAGTTCGC
TGATGACCTGATCGTGCTGGCCGGGGAACAGCCACGCCCGCCGGTGCTGGTCGCAGCCTC
GATGGGCGGCCTGTTCGGCCTGCTGGCCGAATCGCGCTGGCCGGGCCTGTTCTCGGCGAT
GGTGCTGGTGGACATCACCCCGCGTTGGGATACCGCCGGTGTTGAACGCATTCTGGCCTT
CATGACCGCCCATCCCGACGGCTTTGCCTCGCTCACCCAGGCCGCCGATGTGATCTCGGC
CTACATGCCGCACCGTCCGCGCAAATCCGAGCAGTCGCTGCGCGCACTGCTGCGCGAGGA
CGGCCACGGCCGCTGGCGTTGGCACTGGGACCCGCGCCTGGTGGCCGAACTGGCGCGCGA
CAGCGAGCAGCACCAGGATGCACTGGCCGAGGCCGCACGCCAGGTGAAGTGCCCGCTGCT
GCTGGTCAGCGGCGGCCGAAGCGACCTGGTCACGCCACAGACCGTGGCCGAATTCCTGGC
GTTGGCGCCGCACGCGCGTCATGTACAGCTGCCGCAGGCCACGCACATGGTCGCCGGCGA
TGACAACGACGCCTTTACCGCTACTGTGTTGGACTATCTGGACGTGTTGCCCGCAGCGGA
TGCTGCAGCTTCGTCCGCCACAAACGAGCACGTCACCGGAGCACGCTCATGAGCATCGTT
CTTCCCTTCCTCGCCCTGCTGCTGGCAGGCGCGTTCGTCGCCTACCACCGCATGCGGCTG
GTTACCTGGACGCTGATCAGCGTGGCCCTGCTGGTCGCCTGCTGGTTCATTCCCTACGTC
AACCAGACCGCCACGATCGTGGCTGCCGCCATATTGGCCGTCATCGCCGTGCCGCTGCTG
CTGCCGTTCATCCGCAAGCCGCTGCTGACCGGCCCGATGATGAAGGTGTTCCGCAAGGTG
CTGCCGCCGCTGTCGCAGACCGAGCGCATCGCGCTGGAAACCGGCTCGGTTGGCTTCGAG
GGCGAACTGTTCACCGGTGATCCGGACTGGAACATCCTGCTCAATTACCCCAAGCCGCAG
CTGACCGCCGAAGAACAGGCCTTCCTCGATGGCCCGGTCGAAGAGCTGTGCACGATGGTC
AACGACTGGGAAATCACCCACGTCCACGCTGACCTGCCGCCGGAGCTGTGGGCCTTCATC
AAGAAGAACAAGTTCTTCGGCATGATCATCCCGAAGGAATATGGCGGCCTGGGCTTCTCT
GCGCTGGCCCACCACAAGGTGATCCAGAAGCTGGCCTCGGTGTCCTCGGTGGTCAGCTCC
ACCGTCGGTGTGCCCAACTCGCTGGGCCCGGGTGAACTGCTGGTGCATTACGGCACCCAG
GAACAGAAGGACCAGTACCTGCCGCGCCTGGCCGATGGCCGCGAAGTGCCCTGCTTCGGC
CTGACCGGTCCGTTCGCCGGCTCCGACGCCACCTCGATTCCGGACTACGGCATCGTCTGC
AGGGGCGAGTGGAACGGCGAGCAGGTGCTCGGCGTCAAGCTGACCTTCGACAAGCGTTAC
ATCACCCTGGCCCCGGTCGCTTCGCTGATTGGCCTGGCCTTCCGCATGTACGACCCGGAT
GGCCTGATCGGCGACACCCGCGACATCGGCATCACCCTGGGCCTGCTGCCGCGCGACACC
GCCGGCGTTGAAATCGGCCGTCGCCACTTCCCGCTGAACTCGACGTTCCAGAACGGCCCG
ATCCGCGGCAAGGACGTGTTCATTCCGCTGACCCAGCTGATCGGTGGCGCGGCCATGGCC
GGCAAGGGCTGGAACATGCTCAACGAGTGCCTGGCCGTGGGCCGTTCGATCACCCTGCCG
TCCACCGCCAGCGGCGGTGCCAAGGCCGGTGCCGCCGTGACCGGCGCCTATGCACGCATC
CGCAAGCAGTTCGGTCTGTCGGTCGGCCGCTTCGAAGGCGTGGAAGAAGCGCTGGCCCGC
ATCGGCGGCAAGGCGTACAAGATCAGCGCGCTGTCGCAGGCCACCGCTGCTGCAGTCGAC
CGTGGTGACGTGCCGTCGGTACCGTCGGCGATCGCCAAGTACCACTGCACCACCATGAGC
CGCGAAGTGATCTCGGACATGATGGACGTGATCGGCGGCAAGGGCATCATCCTGGGGCCG
CGCAACTTCGCCGGCCGCAGCTGGCAGGCCGCGCCGATCGCGATCACCGTGGAAGGCGCC
AACATCATGACCCGCAGCCTGCTGATCTTCGGCCAGGGTGCGATCCTCTGCCACCCGTGG
GTACTGAAGGAAATGAAGGCCGCGCAGGATCCGGATACCCGTGCCGGCCTGCAGGACTTC
GACCGCAGCCTGTTCGGCCACATCCGCTATGGCATCTCCAATGCCGTGCGTTCGTTCTGG
TTCGGCCTGACCGGGGCACGCTTCGGTGCCGCCCCGGGTGACGCCTACACCCGCCGCTAC
TTCCGCAAGCTGGACCGTTACTCGGCCAACCTGGCGCTGATGGCCGACATCTCGATGATG
ACCCTCGGCGGCAAGCTGAAGTTCAAGGAATCGCTGTCCGGCCGCCTGGGCGACGTGCTG
AGCCACGTCTACATGACCAGCGCCATGCTCAAGCGCTACCACGACGAGGGCGCACCGCAG
GCCGACCAGCCGCTGCTGGCCTGGGCCTTCCATGACAGCGTGCACAAGATCGAGGAATCG
CTGTCGGCGGCCCTGCGCAACTTCCCGATCCGTCCGATCGGCTGGCTGATGTGGGCGCTG
ATCTTCCCGCTGGGCCGTCGTGCCGAGGCCCCGGGCGACCGCCTGAGCCGCCGCGTCGCC
GCCCTGCTGATGGCGCCGAACGAAGCCCGCGACCGCCTGGCCAGTGGCGTGTTCCTGACC
CCGTGCGAGAACAACCCGGGTGGCCGCATCAACAGCTACCTGAGCAAGGCGATCATGGCC
GAGCCGGTGGAACGCAAGTTCCTGAAGGCGCTGAAGAGCAAGGGCATCGAGGCGCTGGAC
TTCAAGAGCCAGCTGGACGAAGCCGTGGCCGAGGGCGTGATCACCCAGGACGAGCGCAGC
CTGCTGGAAGAGCTGCGCACGCTGACCCTGGACACGATCACCGTGGACGACTTCGACACC
CACGAACTGCGCGCGGCCAGCTACTACGACCGCCAGCACAAGGATCCGCATTCGCAGGCC
GCCTGATCGCCCGCGATACGCGTTGCCTTCGACGGCGGGCCTCGGCCCGCCGTCGCTCTA
TCCGACGACCGGAACACCGACCATGTCCACGCCCCTGCTCTCGCTCTACAACCGCCTGCA
GCGCTGGCCCGCCGGCACCTGGCTGTTCTCACGCGCGGTGTGTTTCAAGGCGCCCTACTT
CGCCAGCATCGCGCCGCGCATCACCCGCCTGGAACACGGCCGCTGCGAAGGCACGCTGGC
CGACCGCCGCAGGGTGCGCAACCACATCGGCACGGTGCACGCGATCGCGATGTGCAACCT
GGCCGAACTGACCGCCGGGCTGATGGTTGACGCCTCGCTGCCGAAGGGCATGCGCTGGAT
TCCGAAGGGGATGCAGGTGCAGTACCTGGCCAAGGCGCGCGGCACGCTGCAGGCGGTGGC
ATTGCCGGCCCAGCCGATCGTGGCCGCTGCCGAGGGCTATGCACTGCCGGTGACGGTGAG
TGTGCGCGACCGCGCGGGGACGGAGGTGTTCAGCGCGGTCATCGACATGTGGATGTCGCC
GGCGAAGTAGTGTTCCGGCGAACGGCGCAGCCCCTCGTGGGTGGACGGTTGATCGCGGAA
AGCCTTGGTTTGGCTGGGGGCGGTGAGTTCGCGGGGGACGCCGTGAACCCGTCCTTGGGG
GCTTGGCCGCGGCATCCATGCCGCGGACACCCCCGCGAACTCACCGCCCCCAGCCTCTGA
CAGATTTCTGCGGCGTCCACCCACGCAAGAAAAAAATAAGAACAAAAGCAAAAGCGGCCC
ACTGGCCGCTTTTTTCGTGCGCGCAGAACCCACGAGCGCAGCGACCCGCTGTTGCTCTTG
ATCTTCTTTTTCTTCTCCGTGGGCTGGCCGCACACGGAACCTGTCCGGGGTCGGGCGGAT
GGGCTGGGCAGGGGTGTCCGCGGCATGGATGCCGCGGCCAAGCCCCCAGGGACGGGTTTA
CGGCGTCCCCTGCCCAGCCCATCCGCCCGGCCAGATCCACGACCCGCATTCCGCGACCAA
CCCACGAGGGGCTGCGCCGTTGGCTGGGAACTACGCCACCGCGCGAAACACCAGCGCCAG
GATCGCCGGCACCGCCTGGATCATGAAAATACGCCGGCTCACGCTGTAGGTGCCATAGCA
CCCTGCCACCACCACGCAGGCCAGCGAGAACGTCACCAGCACCGGCTGCCCGATCACCAG
CCCCACCACGATGCCTGCTGCCAGAAAGCCGTTGTACAGGCCCTGGTTGGCCGCCAGCAC
CCGCGTGGTCTCCGCCTTCTCCGGCGTGTTGCGGAAGGTCTTCAGGCCCAGCGGGCGGGC
CCACAGGAACATCTCCAGCACCAGGAAATAGACGTGCAGCAGGGCGACGAGCAACGTCAG
GGTGAGTGCGATCCAGTACATGGGCAGTTCCTTGGACAGGGATGGGGGTCGGGCCCCGGA
AAATCAGCGGTCGCGCGGCAGTTTCTTTTCTTCGCGCAGTACACCGAACGCGGCTGCGGT
CATGCACGCGGCCACCAGCATGCCGCCGATGAACACCACGTGCGAGCCGAACAATGACAG
GCCCTTGTGCACCCAGGCAAAGCTCAGGTCCGCACCGCGGTAGACCACGGTATCGATCGC
TGCGCCGGCCTTGTAGCGCCACTGCCGGTCCACGCGCGTGTAGATGGTCTCGCGCGCCGG
CTTGGCCAGTGCAAATTCGCTGGCGCGGGTCATCACCTGCACCACCGCGACCATCAACGG
CATCGGCGAGGCTGCCAGAACCGAGAAGCCGATCAGGATCGCGAAACCGGGAATCAGCAG
CGCCGGCGCGATGCCGTGGCGCGACAGCAGCCAGCGGGTCAGGCCCACCTGCATCAGCAG
CGCCAGCGCGTTCACCGCCAGGTCGATGCGCGAGAAGAACGCGGTACTGGCCGCCGGGTC
AGTGAACGCCGCACGCACGATCGCAGCCTGCTGGTTGTAGAGCAGCGTCCCCACGCCCAC
GCCGAACACCACCATGATCGCCAGCCAGCGCAGCAACGGCTCGCGCACGATCAGTTTCAG
GCCATCCAGCACGCTGCCGCCCATCGGCTTCTCACCCGACACCAACTGCTGCTCCTGCTC
GCGCAGCACCGCCCAGTGCCGCAGGCGCCAGATGCAGAACAAGCAGATCGCCAGGAAACC
GGCTGACACCAGCATCAGGTTGGCGATGCCCACGCGCTGCACCAGCGCACTGGTGATGAC
CGGACCAAGGAAGGCACCAACGGTGCCCGCCGCGCCGATGTAGCCGTAATACGCCCGCGC
CTGCGCGTTGGAGAACACGTCGGCCATGAAACTCCAGAACACCGCCACCGCGAACAGGTT
GAAGACGGTGATCCAGAAGAAGAAGGCCATGCCGCGGCCAGGCACGCCGCTGTCGAACAT
CATGTAGAAGCCAAGCAGGGTCACGATGAAGAACCCGTACACCGCCGGCAGGAACACCCG
TCGCGGGAAGCGGCTGACCAGCCAGCCGTACACCGGCTGCAGCACCAGCATGATCACGAA
CACGCAGGAGAACAGGAACTGCAGGACGAAGTCCTTCAGCGCGATGCCGTGACCGGCGAA
CCAGGCAATCAGCATTGGCGGGAACACCGTTTCCAGGTCCGCCGAGGCGGCCATGGCTTC
ACGCACCGGACGCAGCACGTAGTAGCCGCTGAGCAGGCAGAAGAAGTACAGGAACGACCA
CCACAGCGCCGGGGACTCGCGCAGTGCCGCCATCAGCCCCTGCAGCGGGCCCTTCCCTCG
TACCGCGCTCACGCGGCGTCCCTCGCCAGATGACGGCGGTTGGACAGCGGCATGGCAGGC
TCCGGGGCGGTGAAGCGCGTACGTTATCCAATGCACTGCAACATCGCCAGCAGGTGGCCG
TCTGAAGGCCGCAACGCGGTGTCATGACCGGGTCCGGATGACACGTTCCGATACACGCTT
TCGAGGCGTCAAAATCCCAACTTTTTCAACGAGATGCGCATTCATCTTCGCTTTGTTTGT
GCACAGAGGAAAAGCGGCGCTAGAATCGCCATCAGCAGTCGCGCACGGGTCCCACCGATG
AAAAAGAACAGCCTGCGTCGTCCGATCCGTTCGGCGGCCACCGGTTTGCTGGGCATGTTG
ATGCCTGTTGCCTTGTCCACCACCGCGCAGACCCCGCCGCCGTTGCCGCCGATGCCGGCC
AACATCGAGTCCGCTGCGGCCACCGCTGTTGCCCACACCCAGCCGGCGGCCTACCGTACC
GGGCTGGTGCCGCAGGTGCAGGCGCCCGCCGCAGGCTTCAACGTCGCCAATATCGAATCG
ATGGCGCAGCAGCTCACCTATGGCGAGCGCGTGCCGGGCATGGCCGTGGCCATCGTGCAG
GGCGGCCGCATCCTCAGCGCGCGCGGCTATGGCGTCACTGACGTCAACAATCCGCTGCCG
GTCGACGCCCACACCGTGTTCCGCCTGGCTTCGCTGTCCAAGGCCTTCGCCGGCACCATG
GCCGGACTGCTGGTCAACGACGGCACGCTGCGCTGGGACAGCAAGGTCACCGACTACGTG
CCGGGCTTCCGCCTCAACTCGCCCGAAGCCACCGACCGCCTGACCGTGGCCGATGTGCTC
AGCCACCGCGTCGGCCTGCCCTACAACGCCTACGACCGCGACATCGAAGGCAACGCCGAG
TACTACGCGCTGACCCAGAAGCTGGCCAACACCAGCCTGAAGTGCCTGCCGGGCGACTGC
TACGCCTACCAGAACGTGGCCTTCAGCCTGATCGGCGACGTCGTCTATGCCGCCTCCGGC
AGCTTCTACGAGCAGTCGGTCGAGCGCCGCATCTTCAAGCCGCTGGGCATGAACGATGCC
AGCCTCGGCCTGGCCGGCATCCAGGCCAGCTCGCGCTGGGCGCGCCCGCACGTGCGCAGC
CGCAACGGCTGGGTGTCGCTGACACCGAAGCCGACCTACTACCGTGTTGCCCCGGCGGCT
GGCGTCAACGCCAGCGCCAGCGACATGGCGCAGTGGCTGCTGGCGCACACCGGCCATCGC
CCCGATGTGCTGCCGGCACCGTTGCTGGCTACCCTGCATTCGAGCCTGATCAACACCCCC
GGCGAGATGCGTTCGGGCTGGCGCCGCGAGCGCCTGCACTCGGCCGGCTACGCGCTGGGC
TGGCGCACCTTCGACTACGCCGGCCACGACGTGGTATTCCATGCCGGTGCCGTACAGGGC
TACCGCGGCCTGGTCGCGCTGGTCCCCGAACGCGATCTCGGCATCGCCATCATGTGGAAT
GGCGAGAGCGGCCTGCCCAGCGGCCTGCTGCCGACCGTGCTCGATTCCGCGCTCGGCCTG
CCGGCACAGCGCTGGCTGGATGTGGACACCGACTTCGGCAGCGACAACCTGATGGCCGAA
GGCGCGAGCCCGGCGCAGCAGGACAAGCGCAAGGGCAAGGGCGCTTCCAGCAACCGCGCG
GTGGCGTCGCCGCGCTGATCAGGCGGGCGGGACCGTGAGCATGAAGGGCGGCCTGCGGGC
CGCCCTTTTTGTTGGTTGTTGTGGAGTCGAGCCACGCTCGCCTCTACAAACGCAGCGCTA
ATGCGCGAAGTAGTGCATGCCGCCGTCCACCGGAATCACCGCACCGGTGATGTAACCGGC
CAGCGGCGAGGCGAGGAATGCCACCAGCGGCGCCACTTCTTCCGGCTCACCGAAGCGCCC
GATCGGGATGTTACTGGCGATGAACGCGCGTCGGCTTTCCTCGGTGGGATGCAGGCGGTC
CAGGATCTGCGGGCTGTTGATCCGACCCGGCGCAATGGCATTCACCGTGATGCCCTGCCC
GGCCACCTCCGACGACAGCCCCTTGCTCCACAGATGCAGCGCTGCTTTCGCCGCGGTGGC
GGCATTCACCGAACGGGGCTCCATCGAACCGCTGAAGTTGATCACCCGCCCCCATCCCTG
CGCCTGCATCGCCGGCAGCAGTGCCTGGGTCAGCCGTCGTGCGGCAGAGAAGTTCAGCGC
CAATGCCTCCTCCCAGATCGTGTCGGCTGCATCGACGGTCGTTGGCCGCGAACCGCCAGC
CGCGTTGACCAGGATGTCCACCCGCTGCAACGCCGCCAGCGACGCGTCAGCAATGCGTCG
CACGTCCCCGGCGTCAGTGACATCGCCCAGCAGGATGATCGGCGCGGGTGCGCCCGCCGC
TTCGATCCCTGCCGCCAGCGCCTGCAGCGGTGCCTGCCGCCGTGACGAGATGGCAACACG
TACGCCCTGCGCGGCCAGTTGCCTGGCGACAGCGGCACCGATGCCACTGCCCGCCCCGGT
GACCAGCGCTGTGCGTCCCTCAAGATTCAAATCCATCGTGTTCTCCTTTCAGCACGGCCG
GTGGATCCGGCCCCTGCAGTGCATGCTGTTTGATCACCCGTGATTGATAAACTCCGCAAA
AGTTTCAGCATTCAACACCCGGAGTGTCAGATGAACCTGCTGGAAAGCATGCAGGTCTAC
GTGCTGATCGTGGACAAGGGCAGCCTCAGCGCTGCGGCGGCAGCACTGGCCATCTCCCCG
ACGATGGCCGGCAAGCACCTGCGTGCGTTGGAGGCGCGGCTGGGCATGCAGTTGCTCAGT
CGTACCACCCGGCGCCAGCACATGACGCCGTTCGGGGAGGACTACTACGCCCGCTGCCGG
GAGATCCTGCGGCTGGTGGAGGAAACCGATGCTCAGGCCCAGTACCAGCACCTTGCACCT
GCAGGCACGCTGCGCATCAGCGCGCCGGTGATCTTCGGCACGCATGCGCTGGTACCGGCG
TTGGCCGATTACATGGCGCGCTACCCCGACGTGCGTGTCGACGCGGTGCTGACCGACCGC
GTGGTCGACCTCGCAGAGGAGGGTTTCGAAGCAGCCCTGCGCGTCGGCACGCTGGCCGAC
AGCAGCGTGCTGGTGGCGCGTGCATTGGCACCGTATCGCTTGATGATGTGCGCCTCGCCT
GGATACCTCGCCCGGCACGGTACGCCCTCCGACCTGCTGGCGCTTGCCCGGCACCAATGC
CTGTCCTTCGAACCCAGCGCGCTGGCGCAGTGGCTGCAGGCCGATGCTGGCGGGCTCGGC
CATGTGCCCACAGGTCGACTGCAGATCAACAACGGCGAAGCGCTGCGTACAGCGGCGCTG
CATGGGCTGGGCATCGTGCTGCAATCGGCACTGCTTCTGGCCGCGGATGTCGAGGCTGGG
CGGTTGGTGCAACTGTTTCCCGAACACGGCCACGCGGGGCGGCCGATGCACGTGGTCTAC
GCCCACGACCGCTACCCCTCGACCCGCCTGCGCAGCTTCATCGATTTCCTGGTGGAGCGC
TTTCCACCGGCGCCGCACCGCTAGCATCGACCGTCAGCAAGGCGGTCGAGCATGGCTCGA
CGCTACCAATGGCCCCATAAAAAAACCCCCTCCCCGCTGGGCAGCCAGGGAAGGGGTTTC
AGGATGCGGCTATCGGGAAGTACTTAGATCAGCGGCGCCGGGGTTGCCGGCAGAGCGACC
GGAGCGGCCTTCTTCTTGCGGGCGGCCGGCTTGCGCTTGGCAACCTTCTTCGCTGCCTTC
TTCGGGGCAGCCTTCTTGGTGGCCTTCTTCGCGGTCTTCTTCACTGCCTTCTTGGCGGTC
TTCTTGACGGCCTTCTTGGCAGTCGCCTTCTTCGCGACCTTCTTGGCCGGCTTGCGGGCC
GTTGCCTTCTTGGCAGTCTTCTTGGTGGCCTTCTTGACGGCCTTCTTCGCGGTCTTCTTG
GCAGGAGACTTCTTGGCTACCTTCTTCGCCGCCTTCTTCACTGCCTTCTTCGCAGTGGCC
TTCTTGGCGACCTTCTTCGCAGCCTTCTTCACTGCCTTCTTGGCGGTCGCCTTCTTCGCG
ACCTTCTTCACTGCCTTCTTGGCAGCGGCCTTCTTCGCGACCTTCTTCACCGCCTTCTTG
GCGGCGGGCTTTTTCTTCGCAGCTTTCTTGGTTGCCATGGGATGGCTCCTCGTCAGTGAT
AGGGAGTTGAAACGCCCAGGTGGATCAAACCCGCGGATGCTGCGTGCGGGGACCGCCGGC
GCGTCAAGCGCGCCGTTACGGATGCGGCAATGCCCGCCTCGATCGGCGGAGCGGGCATCG
GAACGGGAGGTGCCTTGCATTTCTCCGGGGGAAGCGGGGCCATGTCCACCGTCATCTGGG
TCGCGGTGGTCTTGAAGGGGCTGCTTCGCATCGGACGATTGATTCTGCGCACTCGGTTTG
GCAGGCAAGGTCTGCTGAGGCGAAACCTAATCACGGTTTTTTTTACTGTCAACAACCCCC
GCGAAAAATTTTCACATCCGCGCCATCCGCGGTGTTGCCCGCACGGTCGCGACGCTCCGC
CCTCGACGACCAACGAAGCACCACGCACGCGCGTTGCCTGCAGCAACAACAACGCAAGCG
TTGAACAAAAACCACTTGAAATAGGCACTCTGCGCAGATGCATGCATGTTGGCGGCCACT
GCATGCACGCAACGCCGGCACCGGCCGGCGCCGGCACCAGCGCCAGCACAACGGCACCGC
AACGGGGGGCGAAAAGTTTTCACATCCGGACGCGTCGGCGCGGGGCGGAAACGCGGATTT
GCGCAAAACTGCGCACGCCCCTCGGTACCGTTCGCGGGTCTGCTGATGCCGCGTCGAGGG
CGCGCAGCAAACCCTGCGTCATGAGCCGACGTACTCGCCAAAACAAAAACGGCCACCCGA
AGGTGGCCGTTGCAGAACCCGGAAACGACGACTCAGTGGTCGTCGTTCTCCAGGGCTTCG
GCGTACGCGTCCGGGTCCAGCAGCTCGTTTACCTCTTCAGCGTTGGTCAGTTCGACCACG
AACATCCAACCTTCGCCGTAGGCATCTTCGTTGATGGTTTCCGGCTTGTCGGACAGGGCC
GAGTTGACCTCGACAACCTTGCCGCTGATCGGGCTGTAGACGTCCGAGGCGGCCTTCACC
GACTCGACGACGGCGATCTGTTCGCCGGCCTTGGCGTCGGCGCCGACTTCCGGCAGTTCG
ACGTAGACCAGGTCACCCAGCAGGCCCTGGGCATGGTCGGAAATACCGACGGTGACGCGG
CCATTGCCTTCGACACGGGCCCACTCATGGGACTTGAGGAACTTGAGGTCGCCGGGGATC
TCGCTCATGGGACTGCTCCAGAGATATGCAGGGGTGGAAAAAACGGGGCTAGTGTAACCA
ACCGGCCGCCACTGCTGTCAGTGACGACCGGCATGTCCGGATCAGGCGTCGGCGAGCACG
CCGGGCTGGGCCTGGCCTTCGCGCACGAACGGGAACTTGACCACGCGCACCGGCACCTGC
CGGCCGCGGATGTCGACGGTGACCTCGCCGAGTTCACCGGCGGGCACGCGGGCAAAAGCG
ATGCCCTTGGCCAGGGTCGGCGAGAAGGTGCCGGACAGGATCTCGCCCTGGCCGCCAGCG
GTGGTCACCGCCTGGCCATGGCGCAGCACGCCCTTCTCGTCCATCACCAGGCCGATCATC
TGGCGTGCTGTGCCGGCAGCCTTCTGCGCTTCCAGCGCGTCGCGACCGATGAAGTCGCGG
CCTTCGTCCAGCGACACCGTCCAGGCCAGCGCCGCTTCGTACGGGCTGATCTCTTCGTCC
ATGTCCTGGCCGTACAGGTTCATGCCGGCTTCCAGGCGCAACGTGTCGCGTGCGCCGAGA
CCGGCCGGCTTCACGCCCGCCGCCAGCAGGCGGTTCCAGAACGCGACCACCGCGTCCTGC
GGCAGCAGGATTTCGAAGCCGTCTTCGCCGGTGTAACCGGTGCGGGCGACGAACAGCTCG
ACGCCGTCGTCGGACTGCACCTGCAGGGCGGCGAAGCGGCCCAGCTTGGTCAGCGCCTCG
CGCTCGGATTCGCGGGCCAGGCCGATCACGATCGCGCGCGCCTGCGGGCCCTGCACGGCC
AGGATGGCCAGGTCCGGGCGCTGCTCGACGCTGACGCCGAACGGCGCGGCCTGCTCACGC
AGCCAGGCCAGGTCCTTTTCGCGGGTGGAGGCGTTGACCACCATGCGGAAGAAATCGTCG
CCCAGGTAGTAGACGATCAGGTCGTCGATGACGCCGCCGCGCGGATTCAGCATGCACGAG
TACAGCGCCTTGCCCGGCACCTTCAGCTTGTCGACCGAGTTGGCCAGCAGGCGGCGCAGG
AACGGCTTGACCTGGTCACCGCGCAGGTCGACCACGGTCATGTGGCTGACGTCGAACACA
CCCGACTCGCGACGCACCAGGTGGTGCTCGTCCAGCTGCGAGCCGTAGTGGATGGGCATG
TCCCAACCCCCGAAATCGACCATCTTGGCGCCAAGGGCGCGGTGGGTATCGTTGAGCAGC
GTCTTCTGGGTCATGACCGGGTCCGGCAGCAGAGGAAACAAGAATCCCCATTATCCCAGA
TCGGTCGCCCGCAGGCGTGCCGCAGCGCAGCGCCGGAGCTGCAGAGCCGAGCCCATGCTC
GGCGGCTCTTCGTGTGCGCGCCGAGCGCGGGTCCGGCTCTACAGGGGGCGGTCTGCAGCC
TCGACCCGTAGCGTGCTGCCCTGCACCGCCACCACCCGCACCAGGCTGCCGGCCTGCAGG
TCCGAGCCGCTGACCTGCCAGTACGCGTCGTCGATGCTGACCCGGCCCTGCCCACCAACG
ATACCCTGCTGCAACGGCACCACCCGTCCGACCAGTTGTTCGGCGCGGCGGTTGAGCAAC
GGTGCATCGCTGGGTCGCGCCCTTGCCTTGCCCCAGCGCCGGTAGCACTGGATCGAGACA
ACGCTCAGCACGACGAAGGCAACGACCTGCCACAGCAATGGAATGCCGCTGAACACCGCA
ACCAGTACGAACACCGCCGCCGCGCCAATGCCGATCCACAGCATGAACGCCCCGGGCGCC
AACGCCTCGGCGGCAAACAGCAGCAGCGCCAGCGCGCCCCAACCGACGACTTCCCAACGC
ATGTCAGCCTCCGAGCGGCGGCGGCCGCTTGCCGGCGGCCTTGTTGTACTGGCTGGCCAG
CGCCTGCTTCGCCAGTTCGGCCACGCCGGCGATCGAACCGATCACGCCACTGGCCTCCAT
CGGCATCAGCACCAGCTTCTGGTTCGGCGAACTGGCCAGCTCCTTGAACGCTTCCACGTA
CTTCTGCGCAACAAAGTAGTTGATCGCCTGCACGTCGCCCTCGGCAATCGCCGCCGACAC
CACCTTGGTCGCCATCGCTTCGGCCTCGGCCAGGCGTTCGCGCGCCTCGGCATCGCGGAA
CGCAGCTTCGCGACGGCCTTCGGCCTCCAGCACGGTGGCCTGCTTTTCGCCATCGGCACG
CAGGATCTCCGACTGGCGGGAACCCTCTGCCTCTAGAATCTGCGCGCGCTTCTCGCGCTC
GGCCTTCATCTGCCGCGCCATCGCATCCAGCAGGTCGCGCGGCGGCTGGATGTCGCGGAT
CTCGATGCGGTTGACCTTCACGCCCCAAGGATTGGTGGCATGGTCGACCACGCTCAGCAG
CTGGGCATTGATCACCTCGCGCTGGCTGAGCGATTCATCCAGGTCCATCGAACCGATCAC
GGTACGGATGTTGGTCTGCACCAGGGCGATCATCGCCACTTCCAGGTTCGCCACCTCATA
GGCAGCCTTGGCGGCATCCAGTACCTGGAAGAACACCACGCCATCCACGCGCACGGCGGC
GTTGTCCTTGGTGATCACTTCCTGGCTGGGTACATCCAGCACCTGCTCCATCATGTTCAC
CTTGCGCCCGACCCCGTACACGATCGGAATCAGGAAGTGCAGGCCGGGGGTCATGGTGTG
CGTGTAGCGCCCGAAGCGCTCGACGGTCCATTCGTACCCCTGCGGCACCATCCGCACCGC
CTTGAACAGGATCACCACGGCCACGAAGGCCAGCACCACGGTAAAGAACATGGTCGGGAA
CATCTTGCTTTCCTTATCTATGACGTCCAGGCCCCAGCATAGCGCGTGAAGGCCGCATTC
ACAGCGGAGCTACCAAGGCATGCGCCCGCGCAGGATGTCGGCGAACATCACCCAGTCGCC
CATGAACGAGTACAGCGGGTGCTGGAAGGTGGCCGGGCGGTTCTTCTCGAAAAAGAAATG
GCCAACCCAGGCGAAGCCGTAACCGCAGACCAGGGCAGCCAGCAGCAGCACCGGCTGCCC
ACGCAGGATCGCCGCCGCGACCAGCAGCAGTACGCCGCAGCTGCCGATGAAATGCAGGCG
GCGCGACACCGGGTGGCGATGCTCGCTGAGGTAGAACGGATAGAACTCGCGGAAGCTGGC
GAAGCGGGACATGCGCGTGCTCCGGGAACCAGGGTCGTCGCCATCATGCACCATCGCTGA
CCTTGTGGCGCCGAGCTAGGCCCGGCTTGCGCGCGCCAGCGCGGTCGGAAGGAGGCGCAG
CCACGCATGGCCCGGCGCTACCCTGATGAGGTGCGCGGCCCGAACATGATCACCGCCATG
CCGGCCAGGCACAGCGCAGCGCCCAGCAGGTCCCAGCGGCTGGGGCGGATGCCGTCGACC
AACCACAACCAGAACAGCGCGGTGCCGATGTACACGCCACCGTAGGCGGCATAGACCCGT
CCACTGGCAGTCGGGTGCAGAGTCAGCAGCCAAGCGAACAGGGCCAGGCTGGCCGCGGCC
GGCAGCAGCAGCCAGACGCTGCCTCCCTTGCGCAGCCACAACCATGGCAGGTAACAGCCG
ACGATCTCGGCCAGCGCGGTCAGCAGGAACAGGCCAAGCGTCTTCACGCTTTTTCTGCTG
CCTTGGCGTGCTGCCACAGCGCTTCCTGCGCATCCAGGCTCATCGCAGCCAGCGCCCCAC
CCTGCGCGTCGGCCTGCGCTTCCATCGCGCGGAAGCGGCGTTCGAACTTGTGGTTGGCCC
CGCGCAGCGCCGCACCCAGGTCGATGTCGGCATGGCGGGCCAGGTTGGCGCAGACGAACA
GCAGGTCGCCCAGTTCTTCCTGCAGCCGCACCTTGTTGCCGGCGATATCGCCGCGCTCGA
ACTCCTCGCGCAGTTCCTGCAGTTCCTCGGCCGCCTTGTCCAGCACCGGCAACGGGCCGG
GCCAGTCGAAGCCGACCTTGGCCGCACGCGACTGCAGCTTCACCGCCCGCTGCCATTCCG
GCAGCCCGCGCGAAATGCCGGCCAGCGCGGAGGTGTCCTGCTCGCCCTTGGCGGCACGCT
CGGCACGCTTGATCGCATCCCAGTTGCGCGTCACGCCGTCGGCATCGTCGACGCTCACGT
CGGCGAACACGTGCGGGTGACGGCGCTGCATCTTGTCGCTGATCGCGCGTGCGACCTCGG
CGAAGGCAAAGGCCCCCTGCTCTTCGGCCATGCGCGCATGGAACACCACCTGCAGCAGCA
GGTCGCCCAGCTCGTCACAGAGATCGTCGAGATCGCCACGGTCGATCGCATCGGCCACCT
CGTAGGCTTCCTCGATGGTGTACGGCGCGATGGTTGCGAAGTTCTGCTCCAGATCCCAAG
GGCAGCCGCCCTGCGGGTCGCGCAGGCGCGCCATGATCGCCAGCAGGCGCTCCAGCTCGT
GGGCGGCGGCGCTGCCGGTGGTGGGGGTGTCGTGCGCGCTCATGCGGCCTCCAGGGTCAG
TCGGACAACCAGTCGCGCCATGGCAGGCTGGTATCACCAAGGGCAATGAAATCACCGTTC
AACAGGGTTTCGCGGCGGTTGTAGCGGAACGGCTTGCCGGTCGCGGCCGACAGTACCGCA
CCGCCGGCGGCGTGCAGTACGCACTGGCCGGCAGCGGTATCCCATTCGGAGGTCGGGCCC
AGCCGAGGGTAGACATCCAGGCCGCCTTCGGCGATCCGGCAGAATTTCAGCGACGAGCCC
TGCGCGATGGTCTCGATGCGGCCCATGCGCGCCAGCAGCGCCTCGGTTTCCGGCGAGCGG
TGCGAACGGCTGGCGGCAACGCGCAGCGGGGCGGTGGCCGGCGTGCGGGTGCGCAGCACG
GTGTCGTGCAGGCCCTGCCGGCGATAGGCCAGCTCGCCACGCATGGCATGCCAGACGATG
CCGGTCACCGGGGCCAGCACCACGCCGAAGGCCGGTGCGCCCTGGTAGATCAGCGCGATG
TTGACGCTGAATTCGCCGTTGCGCTTGACGAACTCGCGGGTGCCGTCGAGCGGGTCGACC
AGCCAGTAGGCACCCCAGTGGCGGCGCTGCTCCCAGCCCACCTGCGCCGATTCCTCGGAC
AGGATGGGCAGGTCCGGGGTCAGCTGCTGCAGGCCCTGCTCGATGACCTGGTTGGCCGCC
AGGTCGGCACTGGTGACCGGGCTGTTGTCGTCCTTGATCTGCACGTCGAAGCCATCGGCA
TAGACCTGCATGATGGCCTGTCCGGCTTCCTGGGCGATGGCGATGGCAGTCTCGCGCAGG
TCCGTGGTCAGTTTGATCATCGCAATCCCTGCAGCCACTGGCGGGCGATGAACAGCGCCG
CCAGCGAGCGTCCCTCGGAGAAGTCCTCGCGCAGCATCAGCTGGTCCAGCTCGGCCAGCT
TCCACGGGATGACTTCCAGTTCTTCCGGCTCGTCGCCGGCCAGCTTTTCCGGGTACAGGT
CGCGCGCCACCACCAGCCACGACTGGTGGCTCATGTAGGTGGGGGCCAGGGTCATCGCGC
GCAGCACGTCTACCCGGCGCGCACCATAACCGGCCTCTTCCTTCAGTTCGCGGTCCGCGG
CCTGCTCGGGGGTCTCGCCGGCGTCGATCCGGCCCTTGACCAGCCCCAGTTCGTAGCGGT
GCATGCCGGCAGCGTATTCACGTACCAGCAGCACGGTCTCGTCGTCGAGCATCGGCACCA
CTACCACCGCACCATGGCCACGGCTGACCAGCCGCTCGAAGCGGCGGCGTTCGCCGTTGG
AGAACTCCAGGTCCAGATGCTGGCGCTGGAAGGGACCGTTCTCCTCATCGGTGATCCGAT
GGATGATCGGCAAGCGACGGCCGGCACGGTCATCGTTCATGCGGAATCTCCGCGGCGGCC
GGCGCCTGCGCCGGGGCCGATAGAATGTGCAGGCAGCAACATGTTCATGAGCCCGAAATG
CTAGCAGACCCAACCCCCTCCCCGCTGGCCCAGCACTGGCGGCAACGCGACCTGCAGGTG
CTGTGGCACCCGTGCACGCAGATGCGTGAACACCCGGACACCCTGCCGCTGGTGCCGATC
GCCCGCGGCGAAGGTGCCTGGCTGATCGACCACGATGGCAATCGCTACCTGGATGCGGTC
AGCAGCTGGTGGACCAACCTGTTCGGCCATGCCGAACCGCGCATCGGTGGCGCCATCGCC
GCCCAGGCCACGCAGCTGGAACAGGTGATGCTGGCCGGCTTCGGCCATGAGCCAGCCATC
ACCCTGGCCGAACGCCTGCTGGCGCTGGCCCCGCGCCAGCCTGGCCGCGAACCGCTGGCC
AAGGTGTTCTACGCCGACAACGGCTCCGCCGGCGTGGAAGTGGCGCTGAAGATGACCTTC
CAGTATTTCCAGAACCGTGGGGAACCGCGGCGCACGCGTTTCATCGCACTGGAGAACGGC
TACCACGGCGAGACCCTGGGCGCGCTGGCGCTGGGTGACATCCCGCTGTATCGCCGCGTC
TATGCGCCGCTGCTGGCCGAAGGGCTGTTCGCGCCGTCGCCTGACGCTTACCTGGCCGAG
CCCGGCCAGAGCGCCGCGGATCGCGCGCGCCAGGCCGCCGATGGCCTGGCTACGCTGTTC
GACCAGCATCCGGGCGAGATCTGTGCGGTGATCCTGGAGCCACGCCTGCAGTGCGCGGGC
GGCATGCGCATGCATGACCCGGTGTACCTGCAGCGGGTGCGCGAACTGTGTGATGCGCAC
GGTGCATTCATGATCGCCGACGAGATCGCCACCGGTTTCGGCCGCACCGGCACCCTGTTC
GCCTGCGAGCAGGCCGGAGTGATGCCAGACCTGATGTGCCTCTCGAAAGGCCTGACCGGC
GGCTTCCTGCCGCTGGCCGCCGTGCTGGCGACGCAGGCCCTGTACGACGCGTTCCTCGAC
GACTCGCGCGAGCGCGCGTTCCTGCACTCGCACAGCTACACCGGTAACCCGCTGGCCTGC
GCGGCTGCGCTGGCGACGCTGGACATCTTCCGCGACGACGATGTGATCGCCCGCAACCGT
GGCATCGCCTCGGTGATGGGCGCGCTGGCTGCGCCATTGAGCGACCATCCGCACGTGGCC
GACGTCCGCCAGGCCGGCATGGTGGTGGCCTTCGAGCTGTCGCGGGATGGCAACAAGCGC
ACGCCGTTCGATCCGGCGCTGCGACTGGGCCTGCACGCCTACAAGGCTGCGCTGAAACGT
GGCGTGGTGCTGCGTCCGCTGGGCGACGTGCTGTACTGGATGCCACCCTACTGCGTGGAT
GACGAACAACTGGAGCTGCTGGCACATACCACGCTGGCGGCGATTGACGAGGCGATTGCA
TGCGCGTGACCCGCTGCCCCATCGACCTGGCGCTGCACAGCGGCCAGACCGTGACCCTGC
CGGAAGAGACGGCCAACCATCTGGTGCGGGTGATGCGCCTGCGCGAGGGTGATACCTGCG
TGCTGTTCAACGGCGATGGCCACGACTACAGCGCCACGCTGACTGCCGCCGGCAAGCGCG
AGGTGCAGGTGCGCATCGATGCGGTGCAGGCGGTGGACAACGAATCGCCGCTGGCGATCA
CTCTGCTGCAGGGCATTGCCCGAGGCGAGAAGATGGACCTGATCCTGCAGAAGGCCACCG
AGCTGGGCGTGAGCGCCATCGTTCCGGTGAATGCCGAGCGCACCGAAGTGAAGCTGGATG
CCGCGCGCGCGGAGAAGCGCGTAGCGCACTGGAACAACGTGGTGACCTCGGCCTGCGGCC
AGTCCGGGCGCGCGCGCATTCCGCAGGTGGGCTCGCCGGTGTCATTGGCGCAGGCGGCGG
CGACGCTGCCGGCCGATACGCTGCGGCTGACGCTGGACCCGCACGGTGCCCATCGCCTGT
CGACGCTCGACGCGGCGCCGACGGGCGGCATCGTGATCGCGATCGGCCCGGAAGGCGGCT
GGTCGCCGCGCGACCGGGATCAGCTGGCAGCGGCAGGATTCCAGGGCCTGCAGCTGGGGC
CGCGCATCCTGCGCACGGAGACCGCCGGGCTGGCCGCGATCGCGGCATTGCAGGCGCGGT
TGGGCGACCTGGGGTAAGGTTGATTGGTGGTAGTGGGGGGGGCCGGGGCGGCGGCCACGG
GGCAGGGGGGTTGGGGGCCCCCCCCCGGCCCCACCCGCGACCCCCCCCCCCGCGGGCCCA
CACGCCGGCCCCC
>contig00036 len=36711 cov=30.5 corr=0 origname=NODE_36_length_36711_cov_30.509727_pilon sw=shovill-spades/1.0.4 date=20220914
GGGATGCGTGAAAGGGAGCAAGAGCGGCATGGTAGTGCCCGGCGCGGGGCGGGCCGAACC
ACCCGGGGGGGTGGGCGGCCCCCGCCCGCCCCCCCCAAAACCCCAGTAAGGAACACCACC
AGGCCGCGCCGGGGCCCCCCCCCCCCCCGGCACTACCAGAACCCGCTTTTCGAACCTCAC
CGGCGCGCTGACGTGCCCGCTGCCAGCGTTATCATCAACTCAACCAGTCCTTGCACGCAC
CATCAACCTGTTCGCCGCACGCCTGCTGCATCCGCTGCTGCAGCCGCGCCAGCGTCTCCG
CACCCTGGTGCTTGCCGCTCCACGTCTTCAACTGCCCGGCCAGGCGCTCGAAGCGCTGGC
GGGTGCGCTGGTGGTAGCCCGACGGCTGCGCTTCCAGTTCGGCGATCAGTGAGGCGGTGG
CCTGCTCGATGCGCGGTGCGTCGTCCGGTGCCAGCTTCAGCAACCCTTCCACGTACAGCA
CGCCCCACTGCACGCGGGTGGCCGGGCCCTGTGCACCGTCGTAGGCGCGCTTCAACCACT
CCAGTGCACCGGCGGTATCGCCGCGCTGCTCGGCCAGTTCGGCCAGCTCGGGCATGTAGT
AATACGGCTGTTCGCTGCGCTTCAGCTCGGCCAGCAACAGCGCCTCGGCACCGGCGTCGT
CGCCAACCTCGCGCAGCGCATGGACCGCGCTGCTGATCGTGGCCTGGCGCGCATGCGCAT
CGGTGGCGGCGGCATCGGCAGCGGCCACGCGCTGCTTGACCCGATCAACCAGGGCCGCGG
GCAGTGCACCCTTCGGCTGCTGCTGGCGGGCCAGCGATACTTCGGTCAGCGCACGCGACA
ACGCGTCGTCGGCGCGATCACCGCGCTCGGCATCTGCGCGCTCCAGTGCGACCAGCAGCT
GCTGTCCCAGCGTGTTGCTGGTGGCCGGCCCGGCACTGGCCTGCTTGACCAGTTGCACGC
CCGCATAGCCCAGCAGCTCCCGGTTGCGGCGCACTTCCGCCGGTTGCGCCAGCACCGCCT
GCAGCAGCTCGCGTACTTCGGTGGGCGAGGCATCGGGCTTTTCGGCGGTTGCCAAGGCAA
GCAGAGCGAAGCGACGCTGCAGGGCGGCATCCGGTGCCGCCTTGGACAACTGGCGCAGTA
CGTCCTGGCTCTTGCGCTCGCCGGCGAGGCGGTTGGCGTCCACTTCCCAACCGTAGTCGC
CCAGTACCTGCCAGTCTTCGGCGGCCAGGCGGTCCGGCGTCGCCAGCGCGGTGGCCAAGG
TGGCGGCAACAGCACTGCGGCGGCCTGCGGCAACGGTCAGTGCCCGGGTCAGTTCGGCGG
CGTCGTTGCCGCCGGCCACGCGGGTGATTTCGTTGCGCTGTGGGTCCAGCACGATCAGGG
TCGGATAGCCGCGTACGCCGAAGCGTTCGCCCCAGGCCTGCGCACCTTCTTCGTCGCCAT
CCAGATAGACGGGCACGAATTTGCTGGTCAGCGCGATGAAGGCCGGGTCCTTGAACAGGC
CCGCCTTGAGCTGGTTGCACGGTGGGCACCAGACCGCGCCCCAGTACAGCAGCACCGGCT
TGCCGCTGTCGGCGGCTTCGGCGAAGGCATCGTCCACATCGCCCTGGCGCCAGGCGATGG
CGGACGCCGGCGCGGGTGCCTCAGCGGAGTTGGCGGTGGAAACCGGGGCCGGGGTGCAGG
CGCTCAGCGCCGAAGCCAGCAGCAACACGGAAAGCGCGACGCGCATCGGCAGCATCTCGA
AGGGCAGGGTGACAGGCCATTGTAGGAACCGCCGGGGAGCCCGCTGATTCAGTTTGCTCA
TGACGGGCGTGCTGCAGGGCATGACGCCCACCGGGCATTGCCGGGCAACGCCGGGCGGAT
GCCTTCAGGCCGCTGCCCGCACCATCTGCTGATACACCAACCCATTGAACTCGCCGACGT
CACCGTCCAGCGCAAAGCCATAGCGCAGGTAGGTCGGTACTGCATTGAGCGAGGCGCGCA
CGGTCAGGACCGGCTCGCGCACCTGTGGAAGCACCGCCTCGAACAAAGCATGGCCGATGC
CCTGGCCCTGGCAGGCGGGATCGACGAACAGCATCGCAAGGTGCCGACCCTCCTTCAGTT
CGATCACGCCGATGACACGGCCGTCCTGCTCGGCCACCAGGATGTGGTTGTCACCGTGCA
GGCGCGCGCCGAACGCTTCGGCAGCGGCGACACTGCCGAAGGTGGCGATGCCGGCCGCGC
TGAGCGAAGGCGGGACCGCCGCAGTGAACGCGGCCAGGCACACCGCGCTGATCGCAGGCA
GGTCATCGACGTGGGCAGGGCGGATCGTCGGCATGCAGTGTTCTTCCGGTAGTGGGCGGC
GCGTCATCGTTGCCGCAGGCCTGCACGCTAAGCTGGCGGCATGAGTGATTTCAATCCTGC
TTACGCTGCCTTGTTTCCGCAACAGGGCCTGAGCCTGGGCTTGATGACGCCTGTCGCCGC
GCATGGACTGGCCGATCCGAATGAGGCGCGGCGCATTGCGCGACTGGCCGATGATCTGGG
CTTTGCCGCATTGTGGACGCGTGATGTACCACTGATGGTGCCGCAGGGTCCGGACGCGAC
AGCAAGCGCGCTGGATGACCCGTTTCTGTGGCTGGGCATGCTGGCTGCCGCGACCGGACG
CATCGTGGTCGGCAGCGCGGCCATAGTGCTGCCATTGCGGCAGCCGCTGCAGGTGGCGAA
GTCGGCCTTGAGCCTGGACCGGATCAGCGGCGGACGCTTCGTGCTGGGCCTGGGTTCGGG
TGACCGCCCGGAAGAGTTCGCCGCCTTCGGCGAGGACCTGGAGGGCAGGGCGGCGACCTT
CCGTGCGCATTGGGCATTGTTGCGGGCGGCGTTGTCGCCGGAGGCCGATGAGCGGACCGC
CGTGCTGCAGGCGACCGGTGGTTTCGACGTGCTGCCGGCGCCGGCAACCCGCATTCCGAT
GCTGGTGGTGGGTACCGCGCGGCAGAGCCTGCAGTGGATCGCGCGCGAGGCCGAAGGCTG
GGCCACCTATCATCGCGACGAGGCCGCACAGGAAGGGCGCATCGGCCTGTGGCAGCAGGC
GCTGGTGCAGCGTGGTGGGCCAGCCAAGCCGTTCGTGCAGTCGATGCTGCTGGATCTGCA
GGCCGATCCGCAGGCGCCAGCCGAGCCGCTGCCGCTGGGCCTGAAGGTCGGCCGCGATGG
CCTGCGTGACTATCTGCTGCGCGTGCATGCGCAGGGCGTGGCGCACGTGATGTTCAACCT
GGTCGACAACGGGCGGCCGATGGACGCGATGCTGCGTGAGATCGGGGAGCAGGTTCTGCC
GTACATGCTCCGGTAGGTGTCCACCTGGGTGGACACGTTCCAGCAGTCGAGCACGGCCCG
ACTCTACATGAGGTTCGCATCTGCGTATCATTCGCATTTGATACCCCGATGCCGGAGCTT
CGCGTGACCCAACGTTCCCCCATGCAACCGACCGGCCGTCTGTTCGCCGCGGTCGCTTTC
ATCGAGGCTGTGACCTGGGCCGGCCTGCTCATCGGCATGTGGATGAAGTACGGCCCAATG
GCCAGCGTGGCGCTGGTGAAGCTGTTCGGGCCGCTGCACGGCGTGGCCTTCCTGGTCTAT
GTGGCAGTCACCCTGTTTGCGGCGGTGCGCCTGCGCTGGCCGTGGTGGGCCAGCGCCCTG
GCGCTGCTGGCGGCGATCCCGCCGCTGGTGACGCTGCCGCTGGAGTGGTGGTTCAAGCGC
CGTGGCCTGCTGGGCCTGCGTGCGATGCGCTGAACCCACTGTTGCGCGCCCATTCAAGAG
AATGGGTATCAAATGCAAATACGAGCCGTTATCATTTAAGGGTGGCGTCCGGTCCTGAGC
AGGGCCGGTGCCGGGCGGGGTGCGCAGGCGTGCCCGGCCATCCTTTCCTGTTACGGCTGG
TGTTCCATGCACGCACGTCCCGTCGTTCCCGGCTTGCCGGCGCTGGTGTTGGCTGCCCTG
ATCGGCACCATGGCGATGATGTCCTTCGTCGCCGTGATCGGCCCGGTGGTCCGCATGCTC
GGCTTGTCCGAGTGGCATGCCGGCCTGTCGGTCACCGCCGCAGGCGTGTTGTGGATGCTG
GCCGCGCGCCCCTGGGGCCAGCTCAGCGACCGCATCGGCCGCAAGCGCGTGCTGATGCTG
GCGATGAGTGCCTATACGGCGGTCTACATCGCACTGGCGGTGTTCATCGACGTCGCCCTG
CAGGCGGTGCCGCCGGTACTGGTGTCGGTGCTGGTGCTGGTGGGCGCGCGCGGCTTGATC
GGGCTGTTCTACGCGGCCGTGCCGCCCACGGCCGCTGCGCTGATTGCCGACAAGGCACCG
ACCGGGCAGCGCGCCAGTTTCCTAGCCCGGCTGGGCAGTGCCAACGCGCTGGGCATGGTA
CTGGGTCCGGCCGCTGCCGGCTGGCTGGCCTATACCAATCTTTCGCTGGCGCTGTACGTG
GCCGCGTTGCTGCCGTTGCTGGCACTGGCATTGCTGGCCTGGCGGCTGCCGGCTACACCA
CCGGTGGTGGGCGCGTCCGCACAGCGCCGCACGCCGATGAGCCGTCTCGACGCGCGCCTG
CGCCTGCCGCAGCTGGCAGCGTTCATCGCGATGGTCTCGGTGACCATCGCGCAGGTCACG
GTCGGCTTCTTCGCGATTGATCGCCTGGGCCTGGATGCGGCGGCCGGTGCACGCATGGCC
GGCATCGCACTTACCGCCGTTGGTGTCGGCCTGATCCTGGCGCAGGCGCTGGTGATGAAG
CTGGAGGTGCATCCACGCCGTTGGATCGTCCTTGGCGCCCTGATTTCCGGCATTGGCTTT
GCTTCGGTGGCGGGCGTGCAGCAGGGCTGGCAGTTGCCGGCGGCGTACGCGCCGGCTGCG
TTTGGCATGGGCTTCGTATTCCCCTCGTTCCAGGCGCTGGCCGCCGATGCGGTGGAGGCG
CACGAGCAGGGCGCCGCCGCCGGCACCGTCGCTGCCGCGCAGGGGCTGGGCATGGTGGCC
GGGCCGATGCTCGGCACGCTGTTGTATCGCGGCGGGCCGAGCCTGCCTTACCTGCTGGTC
GGTGCGCTGCTGCTGTTGCTGTGCGCGCTGGCTGCAGCGCATCGGACGAAGGAGACCCCA
TGAACGATTCCCTGATGCAGGGCGCGTGGCCGGAGGCTGCGTCAGCGTCACTGGACAGCA
CCGACGACGCGTCGCTGTTCCTGCTGCAGCATGCCGGCCAGCACGTGCATGCACGCGGCT
GCCGCGCCACGCTGCCGGCCGGTGCACTGGCGACATTGGCAGAACGCGTCTCGGCGTTCT
TTGCCCGGCAGCGTGGCGGCCCGGGCCTGCTGGTTGGCGCAGTGCCGTTCGAACCGCGTG
CGGACGATGCGCTATTCCAGCCCGAGCGCCTGCTGCCGGCGCTGGCACTGCAGCCGCAGG
CCGCACCGCCGCTGGACGGTGCCCTGAAGGCCGAGCCTGCGCCGCAGGACTATGCGTCAG
CGGTTGCCGCGGCGGTGCAGGTACTGCGCGCGCCCGAACTGAACCTCCAGAAGGTGGTGC
TGGCGCGCAGCCTGCTGGCACGCACCCGCCAGGCGCTGTCTCCGGACGTGCTGCTGGCAC
GCCTGGGCGCAGATCCGTCGGTGGCGACCTACGCGGTGCCGTTGCCGGTGGAGTTGGGCC
AGGCGCCGGCCTGGCTGGTGGGGGCGACGCCGGAACTGCTGCTGCGCAAGCGCGGCGCCG
AGCTGTTGTCGCATCCGCTGGCGGGTTCCGCGCGGCGCAGTGCCGATGCCGCCGAGGACG
AGCGCGCCGCGCAGGCGCTGCTGGCCTCGAACAAGGACCATGACGAGCACCGCCACGTGG
TCGAGGCCATCGTCGAGGGCCTGGCGCCGTACTGCAGCCATGTCGATGCACAGCCGCGCC
CGGTGCTGCATGCCACCGCCAGCATGTGGCACCTGGGCACCCGCATCCACGCCACCCTGA
AGGATCCGCAGACGTCTGCCGCCGAACTGCTGGCGCAGCTGCACCCCACGCCGACAGTCT
GCGGTACGCCACGGTTGGCGGCGCTGCAGCGCATCCGCGAGCTGGAACCGGTGCCGCGCG
GCTTCTACGCCGGTGCCGTGGGCTGGTTGGACGCGCAGGGTGACGGCGACTGGTACGTGG
CGATCCGCTGCGCGCGCCTGCAGGGCACGCAGCTGCGCCTGTATGCCGGTGCCGGCATCG
TCGCCGAGTCACACCCCGAGGCCGAGGTGGCCGAAACCGCAGCGAAGTTCGCTGCCCTGT
TGAACGCGCTGGGTGTCCATGAATCCGCGCCCGCCATCGAGCCTGCCGCATGAGTACCTC
CACTGACTCTTCCCGCCTGCCGCTGCAGCAGGTGTGGCCCGACGCGCTGGTGGCGCGCTA
TCGCGAAGCCGGTCACTGGCGTGGCGAGACCTTCCCGGGTTTCCTGCGCGAGCGTGCAGA
ACGCTATGCCGATGACATCGCGGTGGTCGCCGGCGACGTACGCCTGAGCTATGCGCAGCT
GTGGCATGAGGCAGGCCGCATCGGTGCGGGCCTGCTGGCGCTCGGCCTGCAGCCTGGCGA
ACGGGTGCTGGTGCAGCTGGGCAATACCGCCGGGTTCATCACCACGGTCTGCGGCCTGTT
CCGCGCCGGCCTGGTGCCGGTGTATGCGTTGCCGGCGCACCGCATCACCGAGCTGGTGCA
CTTCGCCAACAAGGCGGAAGCCAGTGCCTACATCACCACCACACTGCACGATGGCTTCGA
TCATCGCGGGTTGGCAAGGGCGCTGCAGGCCGAAGTGCCGGCGGTTCGCCATGTGGTGAT
CGACGGCGATGCAGCGGAGTTCATCGCGCTGGAGGCACTGCAGGGCGATCGCAGCCAGCT
GCCGTCCGATCCGGACCCGCAGTCGGTGGCGTTCCTGCAGATTTCCGGAGGCAGCACCGG
GCTGTCCAAGCTGATTCCGCGCACCCACGACGACTACATCTACTCGTTCCGCGCCAGCAA
TGACCTCTGCGGCATCGACCGCGACAGCGTCTATCTGGTCGCGCTGCCGGCCGCGCACAA
TTTCCCGATGAGCTCGCCCGGTTTCTTCGGCGCGCTGTATGCCGGTGCCCGCGTGGTGCT
CAGCCCCGGCCCCGGGCCGGATGCGGCCTTCCCGCTGATCGCCCGCGAACGGGTGACCTG
CTGCGGGCTGGTGCCGCCGCTGGCGCTGCTGTGGGCTCAGGCCGCGGCTACGAGCAAGCA
CGACCTGTCCAGCCTGCAGGTACTGCAGGTAGGCGGCGCCAAACTGGTGCCGGAAGCCGC
ACGGCGGGTGATCGACGGCCTTGGCTGCACGCTGCACCAGGTGTTCGGCATGGCCGAAGG
CCTGGTCAACTACACGCGGCTGGATGATCCGGAGGAACTGATCGTGGCCTGCCAGGGCCG
GCCGATCAGCCCGGATGACGAAGTGCGCGTGGTCGATGACCATGACCAGCCGGTGGCCGA
AGGCGAGGTGGGGCATCTGCTCACCCGTGGCCCGTACACCATCCGTGGCTACCACAACGA
TGCGGTGGCCAATGCGCGCTCGTTCACCGACGACGGCTTCTATCGCACCGGCGACCGTGT
GCAGCAGCTGCCCGGAGGCTACCTGGTGGTGCAGGGCCGCGCGGGTGACCACATCAACCG
AGCCGGCGAGAAGATCTCCGCCGAAGAGATTGAAGATCATCTGCTGGCCCACCCCGGCGT
GTTCGACGCCGCCGTGGTCTCCATTCCCGATGAGTATCTGGGTGAGCGCAGCTGCGCCTT
CGTGATTCCGCAGGGCGAACCGTTCAAGGCGCCGGCTCTGAAATCCTGGATGCGCGGGCG
CGGCCTGGCGGCGTTCAAGGTGCCGGACCAGATCGTGTTCGTCGACAGCTTCGATACCAC
CGCGGTCGGCAAGATCAGCCGCCGCGAACTGCGCGCGCAGTTGCGTGCGCGTCATCTGCA
ACAGACAGGAGGAACGCGCTGATGGCGCTGCCCCGTATCACCGATTACCCCTTGCCGACC
GCCGCCGAACTGCCGCAGGCACGCGGCCCGTGGCGCCCGCAGCGCGATCGTGTCGCCTTG
CTGGTGCACGACATGCAGCGCTACTTCCTGGCCGCATTCGACGCCGGCAATGCACCGCTG
CGGCCGGCCGTGGACAACATCGCACGCCTGCTGGCGCATTGCCGCGCGCACGGTATTCCG
GTGTTCTACACCGCCCAGCATGGCGACCAGGACCGCCGTGACCGTGGCCTGCAGGCCGAC
CTGTGGGGACCGGGCATGCGCCGCAGTGCCGACCACGAACCGATCATCGAAGCACTGGCA
CCGCAGCCGGGCGAGCACGTGCTGGTGAAGCATCGCTACAGCGCATTCCAGCGCAGCAAC
CTGGAAACGCTTATGCGGGTGCGTGGACGCGACCAGCTGCTGGTGACCGGCGTTTACGCC
CATATCGGCTGCACCGCGACCGTGGTCGAGGCGTTCCAGCGTGATATCGAGGCCTTCATC
GCCGCCGATGCGGTGGCGGACTTCTCGCGCGCCGACCACGATCAGGCGCTGCACTGGATC
GCGCGCACCAGCGGGGTGCCGATGACCACCGACCAGCTGCTGGAGGTGCTGTGATGGCTG
CCACCGGTGAGGTGCTGGATCTGGAGCGGATGCGTGCCGATGTGGCGCGCGTTCTGGAGT
GCGCGCCGGCCGAGATCGGTGACGACGACAACCTGATCGACCTGGACCTGGACTCGATGC
GCATGCTGGGCCTGGTCCTGGCCTGGGGCAACACCGGCCTGCCGCTGGAGTTCTCGCAGT
TGGCCGAACACACCACGCTGCGCCAGTGGTGGAACGTGGTGCAGACGCTGCAGGCCGCGC
AGAACGCATGAACGCCGCTGCGCTGGCCACGCCGGTGGCATTGACCGAGGCCCAGGCTGG
ACTGTGGTTCGCACAGCGGTTGGCACCGGACAACCCGTCATTCAATACCGCGCACGCGGT
GTGGATCGATGGCCCGCTGGACGTGACCGCGTTCGTTGCAGCGGCAGACCAGGCTGCGTT
CGAAGCCCAGGCCTTTGCGCTGCGCTTTGCCGAAGGGGCCGATGGCCAGCCGCTGCAGTG
GTACGACCCGGCACACGTGCCGCTGCTTTCGGTGCGTGATGTTTCCGCCGAAGCGGATGC
TGCCGCTGCGGCACGCAGCCTGATGCACGCCGACCGGCTGAGCCCGGTCGACCCCGCCCG
CGACCGGATCAGCCAACAGATGCTGCTTGAGCTGGGCGGGCAGCGCTGGGTCTGGTACCT
GCGGGTGCATCATCTGGGGGCTGATGGCTATGGCATGGCGCTGTTCACCGATCGCGTGTG
CGCGTTGTACGCCGGCCGCATGGGTGAGCCACTGCCGGGGCTGGCGGGCGTGCTGGCCGA
TGATGCCGCTTATCGTGCCGATCCGCGCCGCGCGCTGGCCGGGCAGTGGTGGCGTGAGCA
CATGCAGGGCGCACCGGCAGGCGTGGGCCTGGCCGGCACGCTCGCGGCCAGTGACGACGC
GCTGCGCTGGGTGCAGCCGCTCGATGCGGCCTTCCGTGAGCAGCTGCTGCAGGCCTCGGT
GCGTTGGCTGCAGCCCTGGCCGGATGTGCTGGCCGCGTTGTCGGCCGAGTACCTGCGGCG
GATGAGCGCGGCCGATGAAGTGGTGCTGGGCGTGCCCTACATGGGGCGGCTCGGCAACGC
GTCGGCGCGGGTGCCGGCGATGGTGATGAATGTGTTGCCGCTGCGCGTAGCGGCCGGCGA
GGGCAGCGTCGAGGCCTTCACCCGCGGCCTGGGCCGGAAGCTCAGCCAGGGGCGCAAGCA
CGGCCGTTACCGCGGTGAGCAGCTGCGCCGGGACCTGGGCCTGGTCGGCGCGCAGCAGCG
CCTGCACGGTCCGCTGGTGAATGTGCAGCCGTTCTACAAGGCGTTGACGCTGGCCGACGT
GCAGGCGACGCTGCAGGTGCTGTGCACCGGGCCGGTGGATGACCTGACGCTGGGCTTCCG
TGGCGATGGCCAGGCGCTGCTGGATGTGGAGATCGAGGCCAATCCCGCGCTGTACAGTCG
CGAGGATGTCGAGGCGCACGCGGCGCGGCTGCTGCATTTCGTATCGGCGGCGCTGCAGGC
TGACGATATCGCAGCCGTGCCCCTGGCGACGCCCAAGGAGGCGCAGCAGGTGCTGCAGGA
ATTCAATGCCACCGCGCACGCGCTGCCGGAGACGACCCTGGTCGAGCTGCTGCAGCAGGG
CATGGATCGGGACCCACACGCGCCTGCGCTGGTGTTCGGCGACGCTGCTTTGGATTACGC
AACGCTGGAAGCGCGCAGTTTCGCGCTGGCGGCGCAGCTGCGGGCGATGGATGTCGGCCC
GGGCAGCGTGGTGGCGGTGGCATTGCCGCGCTCGCTGGAGCTGGTGATCGCGCTGGTCGC
AGTGCTGCGTGCAGGCGCGGCCTACCTGCCGCTGGACCTTGCCCATCCCGACGAGCGCCT
TGCGCGTATTCTCGCCTCGGCGCAGCCGGTGTGCGTACTGGCTGCGTCCGAGGTTTCGGC
GCGCATGGCTGGCGTACCGATGCTCGCGCCGGAACAGTGGACCGCGCTGAGCTTCGCCGC
GCCGTGGGCCGATCCGGCTCCCGGCGATGCGGCCTATGTGATCTACACCTCCGGTTCGAC
CGGAGAGCCGAAGGGCGTGGTCATCGAACACCGTGCCATCGTCAACCGCCTGCTGTGGAT
GCGCGAGCACTACGGCATCCGCACCGATGACCGCGTGCTGCAGAAGACCCCGGCAACCTT
CGATGTCTCGGTCTGGGAGTTCTTCCTGCCGCTGCTGTGTGGAGCCACGCTGGTGGTCGC
CGGGCCGGACGCGCATCGTGATCCTACCGAACTGGCGCGCTTGATCCGTGGGCATGGCAT
CACCACGGCGCATTTCGTGCCGTCGATGCTCGATGCCTTCCTCGCCTCACCAGCCTCCGA
GGGCCTGCAGCTGCGCCGCGTGTTCACCAGTGGCGAAGCGCTGGATGCCGCGTTGCGCGA
CCGCTTCCACGCGCGTGTGCACGCAGAACTGCATAACCTGTATGGCCCGACCGAAGCTGC
GGTGGATGTCAGCTACTGGCCGGCGTCGGCGCAGGATCGCTCGCGGCCGGTGCCGATCGG
GTTCCCGGTCTGGAACACCCGCCTGTACGTGCTGGACGCCCGGATGCAGCCGGTGCCGGT
CGGTGTGGCCGGTGACCTGTACCTGGGTGGCGTACAACTGGCACGTGGCTATCTGGGTCG
CGATGACCTGACCGCCGAACGCTTCCTGGCCGATCCTTTCCTGGCGGGCGAGCGCATCTA
CCGCACCGGCGACGTGGCGCGCTGGCGCCGCGATGGTGCGGTGGAGTATCTGGGCCGCAG
CGACCATCAGGTGAAACTGCGCGGCCTGCGCATCGAGCTGGGCGAGATCGAGGCGGCACT
GCGCGAGCTGCCTGGCATGGAGCGGGTGGAAGTGCTGCTGCGCCAGGACGCGCCGGGTGA
TGCCCGGCTGGTGGCCTATGTGCCAGCGGCGCTTGCCGATGCCGTGACGCTGCGCAGCCA
CCTGGCCACGCGCGTGCCGGACTATATGGTGCCCTCGGCATTCGTCGGCGTGGACCACTG
GCCGGTGACCGCCAACGGCAAGCTCGACCGCAACGCGTTGCCGAAACCAACACAATTTGA
AATTGCCGGCTTGGCGCCGCGCACGCCGTTGGAACAGGAACTGGCGTTGCTGTTTGCCCA
GGCACTCGGGCGTGAAGTGCCAGTTGCGGTGGATGCGGATTTCTTCAGTCTCGGCGGTGA
CTCGCTGTCGGCGGTGCACCTGCTGCTGGCCATCGAGCAGCGCTGGCGCTGCGATCTGGG
TCTGGGTGCCTTGTTCGCGCAGCCCACCGTGGCCGCGCTGGCGGTTCGCATTGCCGAGCC
GCCCGCGCTGGCCGATCACGCGTTGGGGCCAGTGATCGCGCTGGCCGCGACCGACGCTGC
CGGGCCCACGCCGCTGTTCGTGCTGCATCCGGCCGGTGGCATCGCCTGGAACTACCGCAC
CCTGGCCCGGGCACTGCAGCCGGCACGCCCGGTGTATGGCCTGCAGTCGCCGGCACTGGA
TGCGCGGCAGCCGCTGCCGAGCAGCATCGAGGCGATGGCCAACGACTACGTGCAGCGCGT
GGTCGCATTGCAGCCGAAGGGGCCGGTGCATCTGCTGGGCTGGTCGGTGGGTGGCATCCT
CGCCCAGGCGATGGCGGTGCGCCTGCATGAGATCGGCCGCGAGGTCGGCGAGCTGGTACT
GCTGGACGCTTATCCCAGCGAGTGCTGGCGGGCCGAGCCGGAACCCGATGCCATCGCTGC
ATTGCGGGCACTGCTGGCGATTGCCGGCCACGATCCGGATGCGCATCCGGAACTGGACAG
CCGTGAACGCATTCTCGCGTTCCTGCGACGTGGTGGCAGTGCACTCGGCAGCCTGCCGGA
TGTGGTGCTCGACGGCGTGGTGCGCGCGGTGACCGGCACCAATCGATTGATCCGCGAACA
CATCCACCAACCGTTCGACGGCACGCTGGTGCACGTCCGCGCAGGCCGGGATCACCAGGC
GCGACCACAGCTGCAGTCGGCGTTGTGGCGGACCCACGCGCGCAAGGTGCAGGCCTTGGA
ACTGCCGTTCCTGCACGCCGAGCTGACCGGCCGCGATGCGGTGGCGCAGCTGGCGCCGTG
GTTGTCGGCGCGGTTGCGCCAATGGGACGAGCAACAGGAGATCGCAACATGCAGTTGACC
GGTTTTGATGGCCGCGTGGCGTTGGTGACCGGTGCCGCCGGCGGCATCGGCGAGGCACTG
GTACGGCTGTTGGTCGAGGCCGGTTGCATCGCAGTGGCGACTGATCGCGAGGCACCCATG
TTCGCGGATGCACGTGTGCAGGCGTTTGCTCTTGACGTGACCGACAGTGCGGCCGTCGAC
GCCTTGGTGGATCAGGTCGAATCCAACATCGGGCCGATCACGCTGGCGGCCAGCGTGGCC
GGTGTGCTGCATGTGGGCGGCGTGACCGAGACCGGCGATGACGACTGGCGCCGGGTGTTC
GCGGTGAACACCGACGGCGTGTTCCATGTCGGGCGTGCCTTGGCGCGGGTGATGTCGCCG
CGCGGGCAGGGCGCGATGGTCACCGTCAGCTCGAATGCGGCCGGTGTGCCGCGGCATGGC
ATGGCGGCGTATGCCGCGTCCAAGGCCGCCGCCACGATGTTCACCCGCTGCCTCGGGTTG
GAACTGGCGCCGCTGGGCATCCGCTGCAACATCGTCGCCCCGGGGTCCACGTTGACCCCG
ATGCAGACCGGCATGTGGCAGGACGAGCGCGGTGCCGAGCGGGTAATCGCCGGTAACCTG
GAGACCTACAAGGCCGGCATTCCACTGCGCAAGCTGGCCACCCCCGAGGACATCGCGCAC
TCGGTGATGTTCCTGCTCTCCGACCAGGCCGGGCACGTGGCGATGAGCGACCTGTACGTC
GACGGCGGCGCCACCCTGCGCGGCTGAGCCCCGACCGCCGCCTGCCGGCAGTGGTAGTGC
CGGCCGCTGGCCGGCAACCCACAGCTCCGGTAGTGCCGGCCGCTGGCCGACAATCCATGG
CCCCGGTAGTGCCGGCCGCTGGCCGGCAATCCATAGCCCCGGTAGTGCCGGCCGCTGGCC
GGCAACCCACAGCTCCGGTAGTGCCGGCCGCTGGCCGGCAACCTCATTCAACTTCAGACA
TCTCCCAACCTCCATCGAGGCATGGCCCGACAGCCAACGCGCAATGATCGACCCACCATG
GCGCATGAGCAGCCATCGCCTCCGTCTGGGCCGTCACTCGATCATCGGCCAGTCCTACGT
TCTGACAACCACGACACACCAGCGCCGCCGGCTCTTTGAAAGCGAAGCTGCAGCAGCATG
TGTAATCGACCAGTTCCACTACATCGAACAGCGCGGGCTCGTACAGTCACACGCATGGGT
CGTCATGCCGGATCACGTCCACTGGATGTTCGAGCTGCGCGCAGCTCACCTTCCCGACAT
CGCGCGCCGGATGAAATCGTCGAGCGCGCTCGCCCTGAATCGCCTGGTGGGGCGTCGATG
TACGGTCTGGCAGTCTGGCTACTTTGATCATGCCGTGAGGGCCGAGGAGTCGCTGGCGCA
GCAAGCGCTGTACATCCTGGGGAATCCGGTGCGCGCCGGTCTTGCTGGGCAGATTGGCGA
GTATCCGTATGCATGGTCGGTCTGGTTGTGATGCCGGCCAGCGGCCGGCACTACCAGTGA
ATGTTCAGCGCAGCCATTCGCTGTTCAGCGCCGCTTGCGCGCGTCTTGGCCGTGGTCGGC
CTGGTTGTGATGCCGGCCAGCGGCCGGCACTACCACAGCAAAGGCGAAGCGCAGCGCAGA
TTGCGTTCCGGCGCACAGAGCAGCCTCGATGGTAGTGCCGGCCGCTGGCCGGCAACCCCA
TGACCCGCGCGAAGATGCATAGCTGCCGGCCAGCGGCCGGCACTACCAGTCAATGTTCAG
CGCGGCCATTCGCTGTTCAGCGCCGCTTGCGCGCGCTTCGGCCGTGGTCGGTCCGGTTTG
ATGCCGGCCAGCGGCCGGCATCACCAATTGGTGTTCAGCGCGGCTTGCGTGTCCGCTTCG
GCTTCGCGGTATCTGCACCGCTGGCGGCGCCGTCCTGCAGCGCCTGCAGCCACGACAACG
TATCCACATAGTCGATGAAGTGCCGCAGGTAGCCGGGACTGGTGGCCTGCATCGTGTCCA
GCATGCGCTGCACCAGCACCGCCGAGTTCAGCGGGCCGCCGTCGGCCGGGGCCTCGGTGC
GCAGTGAGCGGCGCACCTGCAGTTCGCTGCGCAGCTCCGACCACTCGCGCTGCACCTGCT
GCAGCATCGGCACCTGCGGGTAATGCGGCAGCGAGCGCGACCCCGCATCGAGGTCGCGCA
CCAGTGCGCGCAGGCCTTCCAGCGCTGGCGGCTTACTTGGCATGCGGGGCCCTGGGCTTG
GGAATCGGCGCGATTTCCACGCGGCGGTTGCGTGCGCGGCCTTCCTCATTGGCATTGGAA
CTGACCGGCTGCTCGCTGCCGAACGCGGCGGCGAACACGGCGTCAGCCGGTACGCCATCG
GCGATCAGGGTGCGGGTCACGGTCAGCGAGCGCTGCGCGGACAGCTCCCAGTTGTCGGCG
AAACGCCGGTTGCCTTCGCGTACCGGCGCGTCATCGGTGAAGCCGCTGACCATCAGGATT
TCTTCGCGGCTGCCCAGGTAGGCGGCCAGCGGCGCGGCCAGGCTGCGCAGCAGCTCCTGG
CCTTCCGGCTGCAGCTGGTCGGAGTTCAGCGCGAACAGCACGCTGCCGCTGATGCCGATG
CGTCCATCGACCAGCGTCACGCGGCCGGCGGCCAGCGGTCCAGCCAGCGCCTGTTCCAGC
GTCTGCAGGCGCTTGGCTTCGGCCTGGCGCTGTTTTACTTCCTGGTCCAGCCGCTGCGAC
AGCTCCAGCTGCACCGCGACCACACCGACCAGTATCAGCACGAACGCGCCCAGCAGCACC
GACATCAGGTCGCCGAAGGCGGCCCAGATCGGGGCGTGCGAACCGCCATCGACCTCCAGC
TCGTCGCTCATGCGCTACCGGCCTTGCCGCGGCGCGTGGCCAGCTGCTGCAGTTCTTCCA
TCACCTGCTTCTGCGACAGCAGGCTGAGGTCGACCACCTCGCGTGCCTGCGCCACGTAGT
AGGCCAGCTGCTCGTCGCTGCGGGCCAGCGAGGCATCCAGTGCGCCGCCAATCTGTTCCA
GGCGGCCGGACAGCTCGGTGGAGGCGCTGCCGAACTGCGCGACCGCTTCGCCGAAGCTGC
TGGCCAGCTGTCCGACGTCGCCCGCGCTGCCGTGGAGCGCTGCGGCAATGCCATCCAGCT
TGCCGGTCTCGGCGGCGATATGGTCGGTGAAGCGGTTGCCGACGCGTTCCAGCAGCTCGG
CCGAGCCACCGACCAGTGCGTCCACAGCGGTGCGCTGTTCGTGCGAGGCGTGGTTGATCG
CATCCAGCAGGGTCTGCACGGTGGCCAGCAGGCGTCCGCGTTCCTCCAGCATCGCGTTGT
CACGCACCAGGCTCTCGGACAGCGTACTGCGCAGCTCGTTGATGACGTCGGCAGCGGCCT
TGGGCGCGGCGGCGGCGGTCTGCAGCAGGGTGGACACTTCGGCCAGCGTGGCGCTGGCCT
GTGCGCGACCGTTCTCGCCGATCTGCTGTGCGGTCTCCGCCAGCGTGTCGCAGACGCGCT
GCTGCTGCGCGGCCAGGCGTTCGCCATTGGCCTGCAGGCGCTCGGCCAGCTCGGTGGAAA
CGTGCTGCAGAGCATCGCTCCAGCGCTGCAGGCGCTGTTCGTCGCCGGCCTGCAGCTGCG
CCTGCAGGGCGGCGTGGGCCTGCTGCAACTCGGCGCTGACCGCGTCCCAGCGCGCCTGGC
GTTGCTGCTCGCGGCTGTCCAGGCTGGCCTGCAGTTCGGCGTGCGCGGTCGCGGCGGTGG
CCTGCGCTGCCTGCCACTGCTGCGAACGCTGCAGTTCGTGGTCCTGCAGCAGCGACTGGC
TGGCGCTGTGCTGCTGCTCCAGTGCCTGCAGCAGCGCCTGCGCACGCGCGTCCAGATGCT
CGCTGGCGGCGATCAACGCCTGCTGCTGGCGCTCGACCAGCGCGCTGTTCAGGGCCTGCT
GCTGTTCGGCGGCAGCACGCAAGGCCTCCGCATTGTCCTGTGCATCGGCCTGCAGGCGCT
CGCCGATACGTGTGACCAGCGCTTCGGCATGCGTGGCCTGGCCATCGCTGAAGGCCTGCA
GGTGCTGGCGCAGGTCGCTCACCAGTGCCTGCTGTGCCTGGGTCTGTTCACTCACCACCT
TGGCCCAGCTGGCCTCGGTGGCGACGCGACTGCGTTCGAAACCGTCGCTCAGGCCGGCCA
GCTGCTGCTGCACGGCCTGCTCGACGCGGGCATGCAGTGCTTCGCCGTGATGGGCCAGGC
CAGCCAGGGTGGTCTCGGCCATCGGCTGCAGCGCGCCACCGATGGCGGCGGCGCTGGCTT
CGGCGCCTTCGCGCAGCGACTGCTGCAGCGAGACCGCCAGGCGCTCCTGCAGCGCCTGGC
TCTGGGTCAGGAACTCGGCCTGGCCGGCCAGCAGGCGCTCATTGGCAGCGGCACTGTGCT
GTTCAAAGGTGCTGGTCATCGCCTGCAGGCGGTCGACCAGCGCCGGCAGCGCCGCGGACT
GTGCCTGCAGCAGGCGCAGCGACTCGGCGCGCTGCCAGGCCTGCGAGTACGGATGCAGGT
CGCCGGAAATGGCGCGATCCAGCTGCTGCACGGCCTGCAGGCGGTCACGACGCAGCAGCG
CCGCCAGCAGGCCGAGCATGGCCGAGCTGGCCACACCGGCGATCGAGGTGCCGAATGCCA
CCGCCAGGCCCTGCACCGGCGAGGCCAGCGAGCCGCGGATCGCGGCCATGTCGGTCGCGC
TCTGCAGGGCCAGTCCGGTGCCACGCAGCGTGTCCATCATGCCCAGCAGGGTGCCGAGCA
TGCCCAGCAGCACCAGCAGGCCGACCAGGTAAGGGGTCAGCACCGGAGCGGGCAGGGCGG
TACGCTCGCCTTCCACGCGCAGGCGCACGGCGTTGCGCAGGCCTGCCGGCACGCGCTCCA
GCCAGGGAGCGAGGCTCTCCTTCGCACTGGACAGGTCGTTCAGTGCACTGCGCAGGCCGT
TGCTGGCCTGGCGGTAGCGGTACAGCTCCACGCCACCGGCGATGTAGCAGGCCGCGATGA
TCGCCGCCACCGCTGCACCCAGCGGATGCACCGAAACATAGCCAATGCCGATCCAGCACA
CGGCCAGCAGGCCGACAAGGAAAACAACGACATGGAAAGCAGTTCTGGACATGGTGTTCC
GGTTAGTGGGAGCGCAGGGCGTCTTGCAGCCCTTCGATCGGGTGGAAGCGCAGCTGCAGC
TCGGCGAGCAGCAGGGTGCGCATGTCATGGCGGAAGGCCGCGCGCCAGCCGGGCTGGCCG
TGCACGCGTTCAAAACGGGCGCCGAGCACGGCCGGCGCAGTGGCCAGCAGGCTGTGCTCG
CGCGGGGTGAGGGTCTGTTCCATCACCGCGTCGACCTCGGCCAGCCGCGCCAGCTCGGGC
GAAACCTGCACCAGCTGGTCGCGCAGGCGGCCGCGCAGGCGCCCGGTGGCGGTCTGGATG
GCCTGCTGCAGTACCCGGTAGCGCTGGCGCAGCGAGGCGAAGTTGGGTGCAGCGGCAGCT
TCGGCCAGATCCAGCAGGCGCTCGGCCTCGGCGTCCTCACTGATCGAGGCCAGCAGGCTG
GTGTGCGCCTGGACGCAGTCGGCCAGCACATCCTCGACGGCTTCGGCGGCTTCACCGGGC
TCGGGCAAGCGTCCGCCGAGCGCCCCGGACAGGGCCACGGCACGGCTCCAGTCCACCCAC
TGGCCGAGCCGATCGGTCAGGGCGGGACTGCTGGCCGGCATCGCGCCGTCGCTGAGACGG
GCGAGCAGGCGGAGGAATTCCGGTCCACCCAGGACCGGCTGCGCTGCTTTCGCCATCAAG
GGGTGAGGGGCCAAAAACCATTGATTTTACAACCAGATGACCTTGGCTGGATGAAGGCGG
GGCCGGGGGAGGGGACCCGCGGGCGCGACAAGGCTTAGAATGACCGGCTGCACCCATCCC
GTTCGACCCCTGGAGTACCCAATGACTGTTGCGCAGTTCTACCCGATCGGCACCCCCGGA
CAGCCCTGGGGCGACGCGGAACGCGCACAGTGGCGGGCCCGCCAGCAGCGCCAGCGCAGC
TACCACGATGACGTTGTGGCAGCGCTCGAGCGCCTGGACGACAGCTTCGATGTGATCCAG
TACGGCCAGCTGGACTATGCGCCGGACCATTACCCGCTGTTCGCCGTGGTCAACCACGAC
TGGAACCCGGCGCTGCCGACCGCACTGATCACCGGTGGCGTGCATGGCTACGAGACCAGC
GGCGTGCATGGCGCCCTGCAGTTCCTGGAACAGCAGGCTGAGCGTTACCTGGGCCGGCTG
AACCTGATCGTGGCACCGTGCGTCAGCCCGTGGGGCTACGAACGCATCCAGCGCTGGAAC
CCGGATGCCATCGACCCCAACCGCAGCTTCCGTGACGGCGGCCAGATCGAGGAAGCGGCC
GCGCTGATGGCCTGGGTGGCCGAGCGCAAACCGAACCTGCTGGTGCACCTGGACCTGCAC
GAGACCACCGACAGCGACCTGCACGAGTTCGATCCGGCGCGCTGCGCCCGCGACGGCAAG
CCGTTCGAGCGCGACACCATTCCGGATGGCTTCTACGTGATCGGCAACAGCGAAGACCCG
CAGGCCGAGTTCCAGAAGGCCCTGATCGCTGCGGTCGCGCCAGTCACCCATATCGCCCCG
GCCGACGCCGAGGGCAACCTGGTCGGCTTGCCGCTGCAGTCACCGGGCGTGGCGTGGGGT
GAGTCGCGGTCGATCGGCGCCTGCGCCGGCTTCACCGACGCGCGCTTTGCCACCACCACC
GAGGTCTACCCGGACAGCCCGCGCACCAACCCGCAGGAGTGCAACGACGCCCAGGTGGCG
GCGGTGTGTGCGGGTCTGGATTTCGCCCTGGCGGCGCAGTAACGCGCCACGTTCCGGGCA
GCGACCGGCATCAACCGGCGCCGTTCTTTGGCTGGCGAGGTGGCCACAGCCGGCGAAGCC
GACGCGCGGCAGCCGGCGAAGACATCCAGATCGGGCTGGTACACCGTGCTGTTGACCCCG
AACAGGCCCAGCAGTGAGTGGAAGACATTGTCGTGGCTGTGCGCCCGGTGCAGGGCAATC
CCGCGCAGGCAGGCCAGGTCCACGCCCGCGTTGCGGCTGAACTCCGGTGAGAACCACATC
ACCATCGGCACCTGGGTCTGCTCGCGCGGCGCGATGAAGTAAGGCGTGCCGTGAAGGTAC
ATGCCACGTTCGCCGAGCGACTCGCCATGGTCTGACACATAGATCAGCGCGACATCACGC
TGGTCCGAATAGCCCTGCAGCAGGTCGATGGTCCTGCCAAGCATGCGGTCGGTGTGGACC
AGGGTGTTGTCATAGGTGTTGACCAGCGCCTCGTTGCTGCACTGCTGGATCTGGTTGCTG
TCGCAGGTCGGACTGAATGCCCGCGACTGTGCCGGGTAGCGTTCGAAGTAGGTCGGGCCG
TGGCTGCCAAGCTGGTGCAGCACGACCAGGGCGTCACCGTTCATGGCGTCAATGCGTGTA
CCGAGCTGATGCAGCAGCACCTCGTCATAGCAGGTGCCGTCGGCATTGACACATTGGCCG
GCCACCTTCAGCGCGGGCATGTCCTCGGTCGGCACGCGTTCGCACACGCCTTTGCAGCCA
CCGTTGTTGTTGTTGCGCCAGAGCACGCTGATGCCCGTGCGCTGCAGGATGTCGAGCACG
TTCTCCTCGGTCGCTGCGCGTACATCGTCATACTGGCGGCGGGTCATCTGCGAGAACATG
CAAGGCACCGAGATCGCCGTTGCGGTTCCGCATGAGGAAACATCACTGAAGCTGATGACG
CCTTCCTTGCGCGATAGCCGGGGATTGGTCGCGCGTGGGTAGCCGTTGAGCTGGAAGTTC
TGTGATCGCGCGGTCTCGCCGACGACCATGACCACAAGCTTCGGACGCGGGCCCGGTACG
CGCCGTGCGTCCATGCCGATCGGGCGCAAGGGTTGCTGGCGGGCGCTGTAGAGGCCTTTC
AGATAACCGTGGGTATGGCGCACGACATTCAACGGCAGCACCTGGTCACGGAGATAGCGG
TTGTTGCGCAGCAGCGAGGAGTAGTCCTTGTAGAACGCGAAGCCGATTGCCAGCAGTACC
AGCAATGACGCCAGAGCGCTGGCCGGCCACACCAGCAGCGAACGTATCGAGCCGGCCCCG
CTGGTGGTGCGCACCAGGGCGAGCCCGGCAGCAGGCAGCACGCCCAGCGCCAGCAGGGTC
AACAGTAGTGGCAGCGACAGATAGGCGTTCAGTTCGGCCTGGTTGGTCTCGAACACGTTC
TGCACCATGCTGCGATCGATCAGCACGTTGTAGTGCAGCATGAAGTAGCTGCAGGCGGCG
CTGACGACAACGAGCAGCACCAGCAGCGGCCTGCGCAGGAATGGCAGTGCCAGCAGTGGC
GTCAGCATCAGGTTGAACAGGCAGAACAGCACCACCGGCAGGCTGGCCAGGAACAGCACG
CTGCGCACGCTGTTGAGGTCGACCAGCCCCCACAGCGTCTTCCAGAGGGCGATGTTTCCA
ATCGTGGTGAAGAACAGTGCGACGGCCCAGACCAGAACGATCGGATGGGGCCGTGGAAAA
CGGCGGCATTGACGCACGAGCAGGTTCCGTGGAGCGGGAGTGCGCGCAGTATCGAAACCG
CTTTATCAGGAAGTTGTCAGGTTGGGCGGACTAGCCCAGCAGGATCACGCCCCACACCGC
GCCCACCATCAACAGTGCGGTGGTCTGCGCGGCGCTGCCCATATCCTTGGCGTTCTTTGA
CAGGGGATGCTGTTCCAGGGAGATGCGATCAACCACCGCTTCGATCGCCGAGTTGAGCAG
TTCCACCAGCAGGCTGATGAAGCAGACCGCAAGCACTATCGCGCGCTCGACCGCGCTGAT
GTCCAGTACGAACGCTGCAATGATCAACAGCGCGTGCAGAAGCAGCAGCTGGCGAAAGGC
AGCCTCGCCGCGGAAGGTGGCGACGAAGCCATCACGCGAATGGATGAGGGTGTGGAAGAT
GCGGCTCAGGCCGGTCTTCCCATGCGGGTACTTGCCGCTGTCCTTGGGGTGCTGCATGCG
GTTTCCGCCGTGAAGTGAGCAATCCCCAGCATGTGCACGCGTGCGTCAGGAAATCGTCAG
AGGGGCCACTCCAGGCTGAACCGGCATCCCTGCTGCGATGAATGCACCGTCATCCTCCAA
CCCAGGTGCTCGACGATGCGCTGCACGATCGACAACCCCAGCCCCTCGCCGCTGTGCACG
CTACCGGGCACGAAGCGCTGGAACAGCTGTGGATCGATACTGGAGGGCAGGCCGGGCCCC
GTGTCGGCGACGATGAGTGCGGCGTCGTGGAGGGTGATCCGGACTTCGCCGCTTTCGGTG
TACTGGCAGGCGTTGCGCAGAAGGTTCCAGATCACGCTGTGCGCAAGATCCGCGTTGGTG
TGCAGCACGGTGTCATGCCGGGCATCAAACGCAACGATCACCGGCTTGCCGGAAAGCCAG
GGCTGGCAGCGATCCATGCAGCATTCAACCAGCGCACGCAGGGCCACCTCGTTGCGTGGC
ACGGTGCTGGGGGCGCGAGAGAGCAGCAGCAGGCAGGTCAGCTGGCGCTGCATCTCCTGG
GTGGTGCGCAGGATGCGCTCGGCACTGGGAACCAGGTGGCTGTCGGCCGGAAGCTGGCAG
GCCAGCGTCTCGGCAGCACCACCGATGATGGCCAGGGGCGTGCGCAGCTCGTGGCTGGCA
TCGCCGCTGAAGCACTGTTCGCGATGCAGGAACCGTTCGAGCTCGTCACTATGGCGGGCA
AAGGCGCGCGCGAGCACGCCGATCTCATCGCGTGCGTCCTGGTAGGGAAAGGGCTTGTGG
CCGTCCTGCACCGCATCGGCCAATCGTGTGATGGGCGCGATGACGTGGGTCGCGACCTTG
CGACCGATCAGGAAGGCGCCAAGCACGCAGATCGAAATGACCAGTGCCGCAAAGGCATTG
ATCAGGTATTCCAGATAGCCATAGGGGGCTGCGTCCTGCAGTAGGTAGTAACGTTGGCCG
GCACTGTCGAACACGCGCAGGTGCCACTCGTTGGGTGCTGCTTCGCCGTGATATCCCGGG
CCATATTGGCGCAGCACGACAGGCACGTCCTGGGCATCGAACAGTGCGCTGCCGGAGGGC
AGGTCGGGACGCCGACCACGGGCGAGTTCGTCCTGCAGGCGGCGTACTTCATTGTCCTGG
GTCCGCGCGACGACAGCGGCCCGGACCTGGTCGTAGTCCACCTGTTCGGCCAGTACGATG
AAGCCCATGGCACCGGCCATCAACAGCACGAACGAGATCGTGATGCGGGTGCGCAGGCTC
AGGCGGCGGTAGAGGGAGGCACGGGTCACGCCTGCATGCGCCAGCCGACGCTGTGCACCG
TGGTGATCAGCGCGGTGTCGAAGCTGCGGTCCACCTGCAGGCGCAGCTCATGGATGTGGG
TTCGCAGCGCGCCGCTGTCCGGTGGCTCGTCGCCCCAGACCAGGTACTCCATTTCCTGCT
TGCGCACCACGGCCGGCGCCGCACGCACCAGGCACATCAGCAACTTGTGCGACGTGGGCG
TCAGCGCAATGCAGCGGCCTTGCCGCCAGGCTTGTGGCGAGCGCGTGTCCACCTGCAGGT
CCTTCCACGCCAGCACGCTCTGGACCTGGCGACCCTGCGCCCGTCGTACCAGGGCCTTGA
TCCGCGCATCCAGTTCCGTCAGCGAGAACGGTTTGACCAGATAGTCATCCGCGCCCAGGG
CCAGGCCCTGCACGCGGTCTTCGACCGGATCGCGCGCGGTCAGCATCAGGATCGGCACCG
GGTTCTGGAACTCCTGGCGCAGCTTCTGGCACAGCGTCATGCCGTCCAGCCGCGGCAGCA
TCAGGTCCAGCAGGATGGCGTCGTAGTCGTCTTGCGTGGCCCGGCGCAGTCCGCTGGCGC
CGTCGCGGGCGTCGTCCAGGACGTAGCCCAGCGGTTCAAAGAAGGCATACAGGTTGGCCA
CCAGCTCGGGGTTGTCTTCGATGATCAGCAGGCGGGTCATGGCATGCGTCCTTGCGCGTG
GCCGAACTCTGCCCGATCGCTGGCCGAATGCCAATGCCCTTGCTGAATGGATCGCGGCCT
GGGTTCGGCCCCATCAAGCGACGTTCAATCGGCCGGGCTGCGTGAATCGCGGACCGAGTA
GATCACCGAGAAGATCTTCCAGCCCTGTTCGGTGCGGATCAGCTGCCACATTTCCTTGCC
CCAGTTGGTCTTCACCCCATCGTCGTGGAAGCTGTAGTCAAACGAGACCGAAGCCACATC
ACCATCCGTCTCGATCTTCGTGTTGGAGAACTTCTCTTCCTTCGGCTTCGGCGAGGCCAC
CGCCCCGTCGATCAGCGCGATGAAGTTGTTTGCAGGAATCTGCCGTGCCTTGATTGCATC
GGGCTTGGCCTTGCGGATGTCCTGCAGGCGCACGTCCTCGGAAACGAACTGCCAGCCGAT
GTCTTCTGGTTTGTCCGAGAAGAACAGGCCCATGTAGGTCGGCTTGTCCTTGTTGATCAG
CGAGGTGCGGAACGCTTCGACCACCTGTTCGATCGCCTTGACGTCGGCGGGGGCATTCTG
CGTGGCGTAGGCCGGCAGCCACGCCGGAAGCAACAGGGCGAGGGCGACGAAGCGTGCGCG
TGCGTTGGGCATCATGGTGTCCTGAAGAGGAGTGAAGTGGCGCGGGCGCATCACCGCGCG
TAGGTTCGCCAGAAGAGCACGTGGTCTTCGGCCCTGTTGATGGCCACGAAGACTGATTTT
CCGGATTCGGGCGCGCAGCGAAAGACGCGGTACGACGACTTGAGCGTCCCGTCGCCCGGC
CACCAGTATCGATCGAACGCAACAGGATCGCTGTTACTGAATGTCGTTGCCTGGCAATCC
GCAGGCAGCTGCAGTAGTACCGCAGGGGGCTTGGTGAAGGCCAGCGCGCTGGTGTTCGAG
TCGAGGTCGTGCACCTCGCGCAGGTCGGTCGCCTCGTGGGGCACCCAGCCGGGAATCCAT
CCCTTGTTCACCATGTCGGAGTCAAGCGCCTCGCGCAGAGTGTCGAACGAACTGTCCATC
ACCAGGCCGCAGGCGCATAGCACCGTGCAGGCCGCCAATGGAAAGGCAGATCGCAACTTG
ATCCAGGTGGTGGGTGGAAACATGGTTCCTGTTGCCCCGAGGAATGCCGTCCGACTATCG
GGTCAGTGCGTCGAACAGGCGATTGCGGTCCGCATCGCTCATCGACCAGCTCTGCCCGAG
CGGGGCCATGCGCACGGATTCGGTCTGGCCGCATGCCCGGTACTGCCAGGTTTCCGAGCC
ATCGGGCTGGGCGGCCACGTCGATGCCGTCCAGGCGCGCGCACTGCAGCCGGGCCAGCAC
CATCGGTGCAAAGTGCAGCATGTAGTGCTGCACCCGGTCGGCCGGCATTGCCGTGCCGGA
AGGCAGCGGGTGGGCCGGGCCGTACTCGGCGAGGAGGCCAACGCAGGTCGCTGCGGCGGA
CAAGGTATTGCGGCCGAAGGCGCGGGAGGCATCCCGCTCCACGCTCTTTCCCAGAATCTT
GCCTTCCTTGCTGCTGGCATAGGCCTCGGCGGCCTGCAGTTGCGCGGCGTCGAGTGTCGA
CAGCCAGTGCTTGCGGCCCTCCTGCAACTGCAGTTCCAGGCCGGGCAGGCTCTTCTGGCA
GCGCGCGGCGATCGCCTGTGTCTGCACGAAATCCTGCCCACGATCACCCGGTGGTGCGGC
CGCTGTTGCCGCCGCTGGGGCAACAGCCAGGGCCATGCAGGCGATCACCAGATTCCGTCC
CATTCCATTGCGCATCCTGCACCCCATGGAGAGTTTGACGGCGCACGCTAGCACGGATGC
CGGGCGCCGCAACAGACCCGCTTGTCGAGGTTTGACGTTGAAGAAGGTCTGCGCGGATGA
TGCGCGGGCGCGCGGCGCAGGAGGGGATCTGTCAATGAGGACACTGATGTGGGGGTTTGC
CGGCCTGTTCGTGGCGTACGTTGCCAGTTGCTCGGCGATCTCAGCGTGGCATTCCCACGC
GCTTGCCTCGGTCCCGGTCGGGGCGAGCAGGGCCGAGGTACTGCGGGCGCTGGGGCACCC
TGACGTGGTGGAGCACGCCGGTGTTCCCTTTGCGCGCTATGCGAGCAGTGGATGCAGTGG
TCGCTGTGCGCAGCGATGGTGGTATGAGAACCGGCTGGGCCTGGATACCGAAGCCTGGTC
GGTAGAGCTGGATGCTTCCGATCGCGTGCTCGCAACGTCGCGCTGGACATCACCGTAGAA
GACCGCGACGAGCGCATGCGCATCCACCGTCCTTTCATATTTATCGCAAGCCTGGCCCTG
ATGGCGTGGTGCACGTTGATGGGCATACTGGTGCTCATCTATGGCTTCGACGAGCAGGGC
CTGCGGTGCGGCAGGCTGTGCTCACTGGAGGTCTCCATCCGCCTGCTCTTTGGTGATCGG
GGATTCGAAATACTGGTGGCGATGGGGTTATTTGCCACAGCGCTGATGTGCGGGCGTACC
GCACTGCGGGAGGGCATGCATGCCGGGCGGCCACGGAGGCAGGCGGGGCGCCGTGGGCGC
AAACACCGCCGACCGGGGCGACCCCGGTCGTAAGGTGTCTGCACCGAGGTAAATCGCTCA
GTGTGGGACGCTGCAGGTCGCTTCAGCGATGCAGCGCGTCAATGATCAACCCGGTGGCGA
TCTCCACCAGCAGGTACTCGCTATCGGACTGGCGCACCCAACGCCGGTCGCGGCCCGGCT
CGCGCAGGTCATAGCGCGCGTAGTCGTCCACCCAGTAGCGGCGGTCCACTTCGGCCCACG
GCAGGCGCTCGCCACGTCGCCAGGCCTTCTTCTGCCAGCCCGGCGGCGGCGCGTCGCGGT
GGTGCGGGCCGCCTGCGTGCGGCGGCGGGCCGTTGCCTCGGGCGTGGTGCGGCGGATCGG
CGAAGGCGGGGGCCGCGGCCAACGCGGTGGCTGCGCTCAATGCGATGGCAAGCAAACGTG
TGGTCTTCATGGGGATGCCTCCGTCATGGCCGCAGCATGCGGCGCTGTGGCGGGAATATA
GGGCAATCCATGTGAATGAATGCGGGTGTAGGCGGTAATTTCCTGAACAGACGGCGCGGC
CTGCAGTCGTTGCCAGACAACGGGTCATTGGACCCCGCCCGGGACCGAATCCGTTGCAGC
CCAGCCTCCGCCCAACGACACGAAAAGATCCATCTGCCGGTCAATGCGTTCCGCGCGCGA
GGCGGCCAATGCGGACTCCGCATCTGCCAGCTCCGCCTGGGCCGAAAGCACGTCTAGAAA
ATCGATCCTGCCGAAGCGGTAGAGGTGCTGTGCCTGTTCGGTGGCCCGGGCTGCGTCCCG
ACGCGCGTGCGCCAGGCTGCGCTCGCGTTCAAGCTCCTGCGTGCAGGCAGAAAGCGCGGT
CTCGGTCTGGCGCAGTGCCTTCAGCACGACTCCGTCAAAGGAAGCGAGAGCGGTCTCCGC
ATTGGCACCGGCCGCCGCGATGCGGGCCTTGGCTACGCGGCGGTTGGGCCAGTGCCATGA
CAGCACGGGACCGATGCTCGCACCGAAGCCGTCGGCCGACAGCAGATGCGCCGGTGTGCC
GGCCACGCCCGAGGAGGCGCCCAGGGTGATCTGCGGATAGAGACCCGCCGTCTCGACACC
GATCATTGCAGTCGCGGCGGCCAGGCTGCGTTCGGCTGCGCGTACGTCAGGGCGCCGCTG
GAGCAGCTGCCAGCCGTCACCGATCGGCAATGCTTGCTGCAGCTCAGGGGGCTGTGGGCA
CCCTTCTGCTTCCCTGGGATAGTCTGCCGGGACTTTGCCCATCAGTGCGGCCAGTTCGAA
CAGTGAGGCCTGCCGTTCCGCCAGCAAGTGCGGTATCGCCGCCGCGCTGCGATTGACGGC
TGCACCGGCACGGCTGACATCGAAGTCCGTTCCGCGCCCGCCGGCAGCAAGGCGTCGGGT
TGCCTCCAGCGTGGCGCGCTGTATCGCCAGCACCTGCCGGGTTGCGGCGAGCGTGTGATT
GCTGGCGCACACCTGGAGATAGGCACGGGTGACGGCAGCAGCGACGACCACGCGGACCTG
GTCGCGTGCCGCAGCGACAGCCTCCGCGTCCGCGTTGGCGGCTTCGATGCCGCGGCGGAT
GCCACCTGCGAGATCCAGCGGATAGGAGAGGTGGAGGCCCAGCGCGTACGACTGCGGCGC
GGCCGACGCCTGGGTGTAGCCACCGGTATGGGTGAGGGTGCCCGATGCATCCACGTCCCC
TTGCACGGCACCGCGCGCGCGGTACTCCAGCACGGTCGCGCTGGCGCGCCGGAGGTTGGC
ATCGGCGGCGCGCAGGTCGGTATTGGCCGCCAGAGCATCGCGTACGTAGGCGTCAAGCTG
GGGGTCGCCATACAGTTGCCACCATCGATCCGGTGGCGCGTCGTGGCTGAACGATGCCTC
CTGGCCCGAGACGAACGCCCGCGCCGCCCGTGGGGAGGCTGCGACAGCGCTCGCCGGCAG
GTGATAGTCGGGGCCGGACACGCAGGCCGTCATCGGCAGCAGCAGGGCAAACAACCCACA
ACGTACTGTCCGCACGCTCACTTGCAGGCTCCCGCTGCCGAGGGCGTGATGGTCACATTT
GCGGTGCGACCCACGATCAGGCGCGTATCCAGCGGCGCATCATCGATACGGATGCGTACC
GGGATGCGCTGTGCCAGCCTCACCCAGGTATAGGTCGGCGCCACGGCTGGCAGCAGGTTG
TGCGTGCTTGAGCGCTGATCGTCGGCAATGCCGGCGGCGATGCTGTCAACGTGTCCGCGG
ACATCGCGGGTGTCGCCCATCAGCCGCGCCACCGCGGCATCGCCCTCGGTGATGCAGGCC
AGTTTGGTTTCCTCGAAGTAGCCCTCGATACGCAGGCTGCGGGTGTCGATCAGCGCCAGT
GCCTGCGCACCGGGTTGCAGGTAGTCGCCCGCGTGCAGGTCCAGGTTGGTGACGATGCCG
TCGGTACTCGCGCGCACCTCGGTGCGTTGCACGTTGAGCTGGGCGACGCGCTGTTCGGCC
CGTGCCTGCGCCAGCGCTGCCAGCTCGGTATCGACCTTGGCGGCATTGCGTTCGCGGGTT
TCCGAGGCGACAAGGTTGCCAAGTGCGTTGTCCCGCGTCGATTCGCGGCGGGCCAGCGCC
AGCGTGGCGCGAGCGCTGCTGACCGCTGCGTCGGCCTTCTCAAGCGCGGCAGCGAAGCGC
GGTTGATCCAGCACCAGCAGCAACTCTCCGGCGCTGACCCGCTGGTTGTCGTGCACCAGC
ACCTGGGTGACCAGCCCCCCCATGTCCGATGCAACGCGCACCACATCGGCGCGCACCCGC
CCATCCCGCGTCCATGGGCGTATTTCGTAACGATTCCAGAGGGACAGTGCGGCGACGACA
GCAATCGCGAATACAACCAGCGTAGCGCTCCAGCGCCCGATGACGGCAAGCAGGTGTTTC
ATTTCATTTCTCGAGCAGGGGCGGGAGCCGGATCATCAGCTCCGCCAGGATCACGAACAG
GGACAGGCCCACCAAGGGCCGCGCGGCGAACAACCGGTACAGGCCGAGTCTGGCGAGCAG
GCGTGAGGTCAGCATCGACAGCACCAGCGCGGCGGCGGCCACGGCGAGCAGGCCGGGAAT
GAGCACGCCATCAATGGAAAGATCAGAAAGCATGAGGTCAGTGCCGATGGGTGAGCGGGG
AGGCCAGCAGGTCGCGGCGCAACCCGCAGAGGAGGTGCGACAGATGCTCACGATCAGCCC
CGCTGCTGGCCGCAGCTGCCTCGCGCAAGCGGTCCAGCAGTTCCAGAAGATGGATGTCGA
CACTGCGTGGCGCGTGAGTGCGCATCCTGAAATGTGCGGCGATGCGCTCGACCAGCGCGG
CGTGAAGCGACTGGGTGCGCGGATCGCCCAGGCGCCTGCCCAGTGCGCGGAGTTGGCTGG
ATGCACGTGCCGCACGAACGTCCGCAAACAATGCCCGCAGGTCGTGCGCGGCGCTGGAAC
GGCCCTGCAACCTGGGAGCGAGCAGCCCGATTCGATCCAGCATGCGGCTGAGCCAGGCGC
GGGTCACATCACCTTGACCGGCGGCGTGTCGTGCGATGTCCCGACGGATGGAACCCTCCA
ACCGTGTGCGGTTGCGGCCCGCATTGGCGGTCTGGAACAGCTGCATGCTGCACAGTGCCA
TTGCCGTACCGACGCACAGCGCAACGCTGTTGTTGAGTGCGCCGACGATGTTGACCGTAT
TGGTCGCACCCAGGCCTGCGATGAGCGGAAACGTCAGCACCACGCCCAGCGCAGCCATAA
TGAAGGGCGGCCGGGCCAGGAACGATCCGCACAGCAGCAGCACCGGCGCCAGCGCGGCCA
TCAGGCCGACGAAATCGGACAGCGCGGGGAAGATCAGCAGACCGTAGAGCAGGCCGACGG
CAACGCCGATGCACGATCCCACCAGATAGCGCATGACATGCGGCGCAGGCGCTTCGATCG
TGCCGAACAGAACGCACGCCGTGCCGATGATGGACACCGCCGTGGCGCCGTCCGACCAGC
CGGTAACGATCCACAGCACGCAGCTCAGCAGGATGCCTACGAACGCCCCCAGTGCGCTGC
GCGCGGCGTTCCTGTGATCCCGGTGAATCACTGCGCCCTGCACATTCCGCGCAAGACGGT
CAGGCACATGCAGGCGCCAGTCGGGGCGGGCAGTGTGCAGTTGTGCCTGCAGCACGCGGC
AGTCGGCGTGGGCGAGGTCGAGCTCGGCCTGTTGCGCGGCGAGGCTGGCCTGCAGCAGAT
CGCGCCAGCCGCTTGCATCCATTGTGCCGGCCTGCGGTGAACGCAGCCGAGCGATGGAAT
CTTCCACCGCGCTGGACAGCATCAGTACGTCCAGCATCCGGTCATGCAGGGCACGCAGGA
TCTGCACCTGGGCCACGCCGTGGGCGCTGTCGAAGGGCAGGTGGATCGACAGCACATGCA
GCTCGAGCAGGTCGGCGGCCACTTTCGAGCGGTCCGTCGCCAGCACCGTGTCCGATGCAC
TGGCGCGCATGTCGCGTGTCCATCGTTCCGCATCTTCCAGCACGGCAGCAACCCGTGCGT
GCACGCGCATCGAAACCCGGCGCGGCAGCACCAACCCATGTACCAGCGTGGCGGCCAGGA
TGCCGATGGCGATTTCCTGCACCCGCGTGATGGCAATGGTGAACACCTCTCCCGGCACCA
TCACCGCAGGAAACCCGATCAGGCTGGTGGTATAGCCGGCCAGCAGGAACGCGTACGCAC
GTGGCGTGCGGTCGAGCATCGCCAGGTACAGGCACAGCGCCATCCAGGTGGCGAGCGCGG
CGCTCAGCACCAAGGGCGCATTGGCGAAGCGTGGCACCAGCGCGACGGTGGCGACGGCCC
CGCCCACGGTACCGAGCAGGCGGAACAGGCCGCGGCTGAGCGTTGCCCCGGAAAGAGGCT
GTGATACCAGATAGACCGTGCCGATCACCCAGAACGGGCGGTTCAGGCCGACCCTTAGAG
AGACATAGAGCCCCAGCGACGCGGCGAGCAGGCATTTGAGCGAGAACAGCACCGCCTCCT
GGTCGGTCCTGACGGCAGGGCTTTTAAACCGCGCAAATGCCTGGAGCAGGTGGGGGCGGA
GCAGGGTGGGGGAGTGCATGCAGCTCATGCTAGTGACCGGCCGCACTGGCGAATTTCGCT
ACAATGACAATCAATCGCTAAAACCGGTCAAAGTGAGAATGGCTCGCATTTCGCTCCCCG
GCTTTGACCTGGACCCGGACGAGACCGATCGCCCGGCGGTTGCCAGCCGCCTGCAGGTGG
CCGAGCACGACGCGGAAATTCCGGTGCATGAGCATCGAAAGGGTCAGCTCATTCTTGCGC
TGCATGGGGCGGTGACCTGCGAAGTGGCCAATGCGCTGTGGATCGTGCCGCCCCAGTGTG
GCGTCTGGATTCCGGGCGGCATGCCGCACAGCAACCGCGCCACCGCCAACGCGCGCCTGT
GCTACCTGTTCGTCGAGCCCGGCATCGTCGACCTGCCGGCGCAGTGCGTGACGCTGGCCA
TCTCGCCGATGCTGCGCGAGATGATCCTGCACCTGGCCGACGCGCCGCTGGACTATCCGC
ATGGCAGCCACACCGACCGGCTGGCGCGGGTGTTGCTGGACGAGCTGGTACAGATGCCGG
CTGAGCATCTGTCGCTGCCGGTCAGCCATCACCCGAAGGTGCGTGCGCTGGCTGGGGCGC
TGTCGGCGGATCCGGCAGACCGCAGCACCATCGGCCAGTGGGCCGTGCGCCTGGCCCTGG
GCGAGCGCACGTTGACCCGCCTCATCGAACGGGAAACGGGACTGTCCTTCGGGCGCTGGC
GGCAGCAACTGCACCTGCTCATCGCCATTCGGGAACTCGCCGCCGGTGCACCCGTACAAC
GCGTTTCCGAGACGCTGGGCTATGAGTCGGTGACGGCCTTCATCACGATGTTCAAGAAAG
CGCTTGGCCTTTCCCCGGCGCGGTACTTTGCGGTGCGCCTGCGTGGGCAGTAGCCGGGGA
CAGCCCGGGAAGCGCCTGCCTGGAACAGCTACTTCGAGGTGCCGGAGACCGATTGAATCG
CTGCCACCACCGCAGCGGGATCCTCGCGCTGGAGGGTGTGGCCGGTTGCCAGGTAGCGGT
GCGAGCCGCGCGTGAACCCCGAGAAGAGCAGGGCGTGCTGCGCCTTCCAGAGCGCCTTGC
CCGCTGCGGTTTCCTCGAAGAACAGCGGTTCGGCAGCCAGCTGGGTTGCAGTCAGCAGCG
CTACCGGCACGTCCGGCATCGTGCGCGGGGTTTCCGCACCGGGTGCATCCAGCTGTTCGG
TCAGCACGGCGTAGTCGGCGGCCATGGCTGGCGGCAGCATCGCCCGCAGCTGGGCATCAT
CTGCCTGCACGCGGGCACTGTCGGCCTGCTTGAACGCATGGCGCTGACCCATCGTGGCCG
GGTCCACCAGCACCAGGCCCTGCAGGCGCTCCGGATGGCGGCGTGCAAACTCCGTAGCCA
GCAGGCCGCCATAGGAGTGACCCACCAGCACAACGCGGCGACCGGGAGCGAGCGTATCGA
TCACGGCCGTGAGGTCGGCCAGATGCGCATCGATGCGCTTGGGGTGACCGTCGCTGCCGG
ACTTCCCGAGTCCCGCACGGGCGTAGGCGATGCTGTGGTAGTCGCGCCCCAGACCGGCAA
CCACCTCCTTCCAGGCCCCCGCGCCCTGCCCGAAACCGGATTCAAAGACCACGGTGATCG
GGCCGGCCCCCATCTCTTCGGCCTGCAGTGTGTAAGCGCCTCGATCCACCTGGATTTCCC
CTGCGTGCGCGGTGCCCACTGCGGCCATCATGGCGGCCAGCGCCCACAACGTCACTCGGC
TGCTCTTCATTGCCATTCCCTTGGGCCGTGACGCGTGCCAGCCCTTCCGATGGGTCAGGT
CTGCAGCGGAGTGCCACAGCCTGCCGACCTCGCGACAGGTCGTGCTGGTAATGTAGTGAG
GTATAACACCTAATCCCCGTGCAGGAAGTCATGGGGACAGGGCGTAGCCTGCGGAATGGC
GTTGGATGCCTGATTCTGTGATCGGTTACGCGGCTCCACACTTGAATGTGCAAGCGGCCT
CGACGATAAAGGCGGCATGTGGCACTGCCGCATTCCGGACCAGGGACGATCCGAAGCATG
GCGCGGGGCACAGCTCCGCGTTCTCGTTCCCGCCGGCGCTGTGTTCGTCCAGGAAGGAGA
ACAGGGATGTTGGAACGACTGAAGACCATTTCGTGTGCCGTGCTGGCGATCGTTGCCGTT
GGCTGCATTGCGCCGGCTGTTGTACAGGCGCAGGAAAGCAAGATCACCTGGCGTATTTCG
CAGCCCGGCGGCAATTCGACGCAGTACAAGACCCAGCAGCAGGCGGTGCAGGCGATCAAG
AGCCTGCCCGCACCGAGTCCGTTCCCGCCGGAGTTCCAGTTCGGTTGGCAGTCTGTCGAC
AAGATCAAGTCGAAAGTCGTGGACTTGAACGGAAATACGTCGATCACCTACTGGATGGGG
AAGGCACAACCCTCCGATCCAGACTGGACCTATCTGAGCACAGCGGAGTTTCCGACCGAA
GAGGCGATGGTCGCGAGTTATCTCGCTGAAGTCCAGGCAAGTAACCCTGTGTGTCCGGGT
GCTGCTGTTACACCACAGGGTGACTGGTTCTCCGGCGTGCCCGAAATGGAAGGCGTAGTC
GAGTCCAGGTTCTATCAAATCACCGATATGATCGGGGAGAACACGGCCGAATCGCCCTGC
GCTCCCTACGTGAGCCAGATGGCCTTCGGCCGCAAACGCCGGCTTGATTGCCCTGTTCCA
CTTACGCAGTGGTCCAACACACACAACGCCTGCGTGAACGAGGAGTTCGTTGTGACCATC
ACCTCCAAGTCGCAGAAGTGCGACAAGGATGGCGCTGGCACGAATTGTGAGTCGGAAGAA
CAGGGGGAGGCCGCGAACAAGGCGCCCTGCGACGGAGCCGTAGGCAACCCTTGCGACGTA
AAAACAGGCGAGAAGTACGAAATCGCACAGGATTTCGATCTGGGCTGGATCGCACTGACG
CGCTTCTATCACTCCGGTATTTCTACTTCATCCGGTGGCTTCGGCTATGGCTGGACCCAT
TCGCTGGGCGCCCACCTGGCACTGGATGGTGTTGACAGTGTTGGCATCATTGAAAGCACC
GGTTTCCAGCGGGCGTTCAAGAAGATCGGCCAGGCCTATGAGGCGGACGACGACAGTGGT
GACCGTCTGGTCCAGAACGGCAACTGGACACTGTATTCGGCGGGTTCCATCTCGACCTTC
GGCGCGGACGGGCGTCTGACCGCCAAGCGCTTCCCGGATGGCACGTCGCTGACCTACATC
TACGATGACAGCGACCGCCTTGCGGCCGTCACCCACAGCAGTGGCCGCACACTGGAGTTC
GTCTACCAGTCCAACGACTATGAGGCGCTGATCAGTTCGGTGCTGGTCGAAGGCATTGCG
CTCGCCACTTATACCTACACGCCGCAGAACCAGGTCGCCACGGTGACCTATGCGGGTGGC
GGTGTGCGTACGTATCACTACGAGAACCAGGCTTTCCCCCAGCACCTGACCGGCATCACC
GCCGAGGACGGTCGCCGCTACAGCACCTTTACCTACGATTCCATCGGCCGTGTGATCTCC
AGTCAGCATGCCGGCGGTGCCGATGGTGTGACATTGGCCTACAGCCCCAACGGCGGTGCA
GTCGTGACCGACGCGCTTGGGCGGCAGACCGACTACACCCTGACACCCGGCGGCGGCACC
GCGCCGTCGCGCAAGGTAACCGGCCTGAGTGATTCGCAGGGAACCGTCAGCCGGACCTAC
TACGACCAGAGTGTCGACTTCCGCCGGCGCCTGGATACCTACACCGATCGCCGCGGCATC
CAGACCAAGCACACCTATGCGCAGGGCACCGATCCGGTGAGCGGTCGTGCCGTCAGCATC
CATACCGTGACCGAAGCGGTCGGCCTGCCCGAACAGCGGGTGGTGACCACCGCGCGCGAC
GTCGAAACCAATGCGGTACTGACCACCCGCATCGGCAATCGTGAAACCCGAACGTCCTTC
AATACCCGGCGTCAGCCGACAACCAACACGGTGACCGACACCGCTTCCGGTCAGACGCGC
ATCACCAGCTACACGTACTGCGAAGCCGCTGATGTGGCAGCGGCAGGCAGCTGCCCGGTG
GAGGGGCTGCTGAAGAGTGTGGATGGCCCGCGCACGGATGTGGCCGATGACGTTAGCTAT
GCCTATTACTCGGCGGATGATGCAGGGTGCGCGACCGGAGGTGCCTGCACCTATCGCAAG
GGCGACCTGCGCAGCGTGACCAATGCGCTGGGCCAGACGGTCGAGACCTCGGCCTACGAC
GCGTTCGGGCGGCCGTTGTCGGTCAAGGACGCCAACGGCGTGGTGACTGATTACACCTAC
CATCCCCGCGGCTGGCCGACCTCCATCACCGTGCGCGGCGCGACCACTGCCGAGAATCGG
GTCACCCAGATCAGCTACTGGCCGACCGGCCAGGTGCAACAGATCACCGAGCCCGACGGC
AGCAGCGTTTCCTATGTCTACGATGCGGCGCTGCGCTTGACCGATATCGAGGACAACGCG
GGCAACACGATTCACTACACGCTGGACAATGCCGGCAATCGCCTCAAGGAAGAGACGCTC
GATGCAGGCGGTACCCTGCGCCGTACCCTGGCACGGACGTTCAACACGCTCGGTCAGCTG
ACCGCGCTGAAGGGCGCCGGCAATCATGCTACCGGCTTTGCCTACGATGCCAACGGCAAC
CCCCAAACGATCACCGACGCCCTGCAGCGCGTGACCAGCCAGCAGTACGACCCGCTCAAC
CGATTGGCGCAGACCCTGCAGGATGCCGGCGGCGTGGCGGCGGAGATCCGCAGCCAGTAC
AACGCGCTGGACCAGGTCACCCAGGTCACCGACCCGAAGGGCCTGCATACCACCTACGCC
TATAACGGTTTCGGTGATATGACCGGGCAAGTCAGCCCGGACAGTGGCGCCAGCAGCTTC
ACCGTGGACGCCGCCGGCAATCGCAAGACGGCTACCGATGCGCGTGGCGTCACCGCCACC
TATCACTACGATGCACTCAACCGCCTGATCGGTATCGCCTACCCGGACCCCAATCTGGAC
GTGGGCTACAGCTACGACGTGGCACCTGCCGCGTGTACCGCCGACGAGCGCTTTGCCAAG
GGGCGCGTGGGGCAGGTGTTGCACGCCAATGGCAGCACCCAGTACTGCCATGACCGCTTT
GGCCAGGTCACCCGCAAGGTGCAGACCGTCAATGGTGTCGCCAGCACGCTGCGCTACGCC
TACAGCAAGTCGGGTCGCCTGACGGCGTTGACCTACCCCGACGGCAGCGTGGCCGACTAC
GTGCGCGATACCCAGGGCCGCATCAGCCAGATCGGCCTGACCCGCCCCGGCCAGGTACGG
CAGATCGTGGTGAACAACGTGACCTATGCGGCCTTCGGCCCGGCGACCGGCTGGACCTAC
GGCAACGGCCGCCAGCTGCAGCGTCCGTTGGATCTGGATTACCGCCCGCAG
>contig00037 len=34830 cov=32.3 corr=0 origname=NODE_37_length_34830_cov_32.331519_pilon sw=shovill-spades/1.0.4 date=20220914
CCTGGGTGCGCCGGTGCAGGGGCCCCCGCCGCCCCCCACGCCGCCCCGCGGGAAGCCCAA
GACCCCCCCCCCCCCACGCGCGCCGAGGCCCCCGGACCCCCACACGCCGGGGCGGGGCCC
GGGGGGGCCGCCCACCCCCCCCCCCCCCCCCCCCCCCCCCCCGGCGGGCCCCCCCCCCCC
CCCCCCGCCACTACCAGATGAAACCATTTTTGCATCGCAGCACGACGCCCGATCTGGGAT
AGGCTTGGGGCCTGGATCCGTTGACCGAGGCCTGTGCGTCGCCGATGAACGAGTACCGCA
GCAGCATCGAGTTTGCTTCTCCCGATCTTCCGCTTCGCGATGATGTGCGCCGGCTTGGCG
CACTGGTCGGCGACCTGCTGGTCGAACAGGTGTCGGCCGCGTTTCTTGATGACGTCGAGG
ACGTGCGTACCCGCGCCATCGCCCGTCGCGAAAACCAGGCGCCGCTGTCGGAGCTGGCCG
ATGGCCTGGCCGGGCGCACGCCGCAGCAGGCCGAGACCATGGTGCGGGCCTTCAGCACCT
ACTTCCAGGTGGTCAACATCGCCGAGCGCGTGCATCGCATCCGCCGCCGCCGTGACTACC
AGCGCGCCGGTACCGCAGGTGCGCAGCCCGATGGCCTGCAGGATGCGCTGCAGCACCTGA
AGGCGCAGGGCGTGGGCCTGGACGAACTGGCGCAGTGGCTCCCGCGTATCGACATCGAAC
CGGTGTTCACCGCGCACCCGACCGAAGCGGTACGCCGCGCGCTGCTGGAAAAAGAGCAGC
TGATGGTGGCCAGCCTGGTCGACAACCTGGACGGCCAGCGCACGCCGGGCGAGGCCGCCG
CCGATGCTGCGCGCTTCCGCATGGCGCTGACCGCGTCGTGGCAGACCACCGATTCCTCGC
CGGTGCGGCCCACGGTGGATGACGAGCGCGAGCACGTCGGCTTCTATCTGGTGCAGGTGC
TGTACCGGGTGATTCCGGTGCTGTACGAATCGCTGCAGCAGGCGCTGCGCGATACCTACG
GCGAAGAACTGCCGCTGCCGCGCCTGCTGCGCTTTGGTACGTGGGTGGGCGGCGACATGG
ACGGCAACCCGAACGTGGATGCCCACACCATCCGCAATACGCTGGATGCGCAGCGGCAGG
CGGTGCTCGGGCGCTACCAGAAGGAACTGCTGCAGCTGGCCAGCCTGCTCAGCCAGTCCA
CCGAGCGGGTGGGCGTGAGCGATGCGCTGCAGGCGCGCGTGGCGCAGTACCAGCAGCTGC
TGCCGCAGGTGCAGTCGCGCCCGCGCCACGCCGATATGCCGTACCGCCTGCTCAACGACC
GCATGCGCGCACGCCTGCAGGCGACGCTGGACGATGGCGAGCGCGCCTACGCCGGCCCCG
CCGAATTGATCGACGACCTGCAGCTGATCCTCGACAGCCTGCTTGCGAACCGTGGCGAGC
ACGCTGGTGGTTTTGCCGTGCAGCGCCTGCTGTGGCGGGTGAAGACCTTCGGCTTCCATC
TGGCGCGGCTGGATGTGCGCCAGGAGTCGAGCGTGCATGCGCGCGCGCTGGCCGCCGTGC
TGGGTGGCGAAGAGGCCTGGCAGGCGCTGGATGCGGTGGGCCGTGCGCGGCTGCTGAGCC
CGCATGCCAGCGGTGAAACGGCATTGCCCAACGGTGACGACGAGGGCAACCAGCGGCTGG
ATGCGGTGTTCGCCGCGCTGGCCGATGCGCGTGCGCGGCATGGCAGCGAGGCGCTGGGCA
GCTACATCATCTCGATGGCGCACGACCGCAGCGACGTGCTGGCGGTGCTGGCGCTGGCAC
GCCGTGGCGGCCTGGTGGAAGAGAACGGATCAGTACCGCTGGATATCGCACCGCTGTTCG
AGACGGTGGATGATCTCAAGCGCGGCACCGCGACCCTGCGTGACCTGCTGGCCGACCCGA
TCTATCGCGCGCACCTGCAAGCACGCGACGACGTGCAGATGGTGATGCTGGGTTATTCGG
ACAGCAGCAAGGACGGCGGTATCGCGGCCTCGCGCTGGGGCCTGCAGCGTGCACAGGTGG
AGCTGCTGGAGGTGGCGGCCGAGGCGGGCATCCGCCTGACCTTCTTCCATGGCCGTGGCG
GCTCGATCAGCCGTGGCGGTGGCAAGACCACGCACGCGGTGGATGCTTCACCACGCGGCA
GCATCGATGGCCGCCTGCGGGTGACCGAGCAGGGCGAGGTGATTCATCGCAAGTACGGTA
TCCGCGCGCTGGCTTTGCGCTCGCTGGAACAGGCCACCGGCGCGGTGCTGCGCGCCAGCC
TGCGCCCGCGTGCTGCCGAGCCCCGCGAGGACGACTGGCGGCCGGTGATGGATGCGGTGG
CTGGGGCCAGCAGTGAGGTGTATCGCGCGTTCGTTGGCCAGGCCGGCTTCATGGATTACT
TCCGTACCGCCACGCCGATCGATGTGATCGAGCGGATGACGCTGGGCTCGCGTCCGTCGC
GCCGGCTCGGCCAGGACGCAGCGCTGGGCAACCTGCGCGCGATTCCGTGGGTATTCGCCT
GGAGCCAGGCACGCGCGGTGATTCCCGGTTGGTATGGCGTGGGCAGTGGCCTGCAGGCGG
CGGTGGATGCCGGCCACGAACAGACCCTGCGCGATATGGCGCGAGACTGGCCGTTTTTCC
GTATGTTCCTGGACGATATCTCGATGGTGCTGTCCAAGGGCGATATCACCATCGCCGAGC
AGTTCTCGCAGCTGTCCGGCGAGTTGCACGGGCGCTTCTTCCCGCAGGTGCAGCGCGAAC
TGGAACTCACCCGGCACTGGCTGCTGGCATTGATGGACCAGCAGACGCTGCTGGACCACG
ATGCGCGGCTGGCGCTGTCGATCCGCCTGCGCAATCCCTATGTCGATCCGATCAGCGTGC
TGCAGGTGGACCTGCTGCAGCGCTGGCGGGCCAGCGGACGCGAGGATGACGATCTGCTGC
GCGCGCTGGTGGCGTGCGTGAACGGTGTTTCGCAGGGTGTGCAGAACACCGGGTGAGGTG
TAGCGGTAGTGCCGGCCGCTGGCCGGCAACCTCATGATGTCTGGCAGCGCGCACGAGGTT
GCCGGCCAGCGGCCGGCACTACCTCATTCCTCCGGCGAAGGCGGGTTCGACGCCAGCAGT
TCCAGATGGCGCTGTTCCATTTCCTGGCGCAGCTGGCCGCGGATCTGTGCGGCGGCCTGG
CGGCGCTTCTCGTCGGATGTGGCCGGCTGCAGGGGCGGCACCGGCGTCGGCCGGCCTTCC
TCGTCCACCGCCACCATCGTGAAGAAGCAGCTGTTGGCGTGGCGCACGCTGCGCTTGAGG
ATGTCCTCGGCCACCACCTTGATGCCGATCTCCATCGACGAGGTGCCGGTGTAGTTCACC
GAGGCCAGGAAGGTGACCAGTTCGCCCACCGCGATGGGCTGGCGGAACATCACCTGGTCC
ACCGACAGAGTGACCACGTAGCTGCCGGCATAGCGGCTGGCACAGGCGTAGGCCACCTGG
TCGAGCAGGCGCAGGATGGCGCCACCGTGGACCTTGCCGGAGAAATTGGCCATCTCCGGC
GACATCAGCACGGTCATGGACAGCTGGTGGGTTTTCAGTTCGGTCGACATGGGGCGATTG
TATCGGCAACCGGGTAGCGCCGGCCGCTGGCCGGCAACCACGCGATTGATTCCGAAGGCC
ATGAAAAAAGCCGGCCAGCGGCCGGCTCTACCAGAAGCAGAAGGGCCGCGTGAGCGGCCC
TTCGTGTTTCTTACTTCAGCTTCGCATCGGCGCGCAGGGCGGCGGCGCGATCGGTCTTCT
CCCAGGAGAAGGCCGTGGCGTTGACGGTCTCGCCTTCGCCGTTGAGGTAGCTGAACTCCT
TCGGCTTGCGGCCGAAGTGGCCGTAGGCCGCGGTCTGCTGGTACATCGGGTGCACCAGGT
CCAGCATCTTGATGATGCCGTACGGGCGCAGGTCGAAGTGCTTGCGGATCAGCTTCTCGA
TCTTGTCGTCGCTGATCTTGCCGGTGCCGAAGGTGGTGACCGAGATCGAGGTCGGCTCAG
CCACGCCGATGGCGTAGGAGACCTGCACTTCGCAACGGTCGGCCAGGCCGGCGGCAACCA
CGTTCTTGGCGACGTAGCGGGCAGCGTAGGCAGCCGAGCGGTCGACCTTGGACGGGTCCT
TGCCGGAGAAGGCGCCACCACCGTGACGGGCCCAGCCGCCGTAGGTGTCGACGATGATCT
TGCGGCCGGTCAGGCCGCAGTCGCCCACCGGACCGCCGATCTCGAACTTGCCGGTCGGGT
TGATGTGGAACTTGGTGCCCTTGTGCAGCCACTTGGCCGGCAGCACCGGCTTGATGATCT
CTTCGCGGACGGCCTCGATGAGGTCCTTCTGCTTGATGCCCGGGGCATGCTGGGTCGACA
GCACCACGGCGTCGATGGCCGAGACCACGCCGTTTTCATAGCGCAGGGTGACCTGGCTCT
TGGCGTCCGGACGCAGCCACGACAGCGGCGAGTTCTTCTTCTTGCGGATCTTGGCCTGCT
GCTCGACCAGGCGGTGCGACAGGTGGATCGCGGCCGGCATGTAGCTGTCGGTCTCGTTGG
TGGCATAGCCGAACATCAGGCCCTGGTCGCCCGCGCCCATTTCTTCCGGCTTCTTGCGGT
CCACGCCCTGGGCGATGTGCGGCGACTGCTTGCCGATCAGGTTCAGCACGCCGCAGGTGG
CGCCGTCGAAGCCGACGTCGGAGCTGTCATAGCCGATGTCCGTGATGACCTTGCGGGTCA
GGGCTTCCAGGTCGATCCAGGCGCTGGTGGTGATTTCACCGGCCACGATGGCAACGCCGG
TCTTGACCATGGTCTCGCAGGCCACGCGGGCGCGCTGGTCCTGGGTCAGGATCGCGTCCA
GCACCGCATCGGAGATCTGGTCGGCAACCTTGTCCGGATGGCCTTCGGAGACCGACTCGG
AGGTGAAGAGATAGCTGGACATCAGGCGTAATATCCCTTGATTCGGATGGAAAGATGGGC
GCGCATGATACACGGGGTGCGTCGCCTGTGCATTGTGAACCTGTACCGGTTGCCGGTGGT
TAAGCCCGCGTAGGCCCGGCAAGGGCCGTCCTGACGGGATTGGGCCCCAGCCTCGAGGCC
CAGTGTTCCACCAGCGTGACAACGGGCGGGGTGGCCAGGGGGCCGGTTGCGGCCCCGCCC
CGGGCGGGCCGACCGTCATCGTTCTGCCCCGAAACCGCCATCTGGCTGCCGCCTGCCGGG
CGCAGGCTGTCGGCCAATCCGGCCGCCGGGCATGAGTGGATCCGCCATGCAGGAACTTGA
ACAGCGTCTCCAGCAACGCTTTCCCGATTGGTTCCATGGCCGTCGTGGCCAACTGGCGCG
GCCATTGCTTCGCAGCGTCGGGCGCTGGTCGCGGTTGGACCAGATCGAGGCGTTCCTGCA
GCGCAGTGCAGGGTTGCGCGGATTCGGCTTCGTCGCCGCCGGGCTGGAGTTCATCGATGG
TCAGTACCAGGTGGATCCGGCCGCGTTGGCGAAGATCCCGGCCACCGGTCGCCTGCTGAT
CGTCGCCAACCACCCGTCCGGCGCACTGGACGCGCTGGCCCTGCTGGACGCGGTCGGCCG
CATCCGCCGCGATGTGCGGATCGTGGCCAACGACCTGCTGGGGGCGATCGCGCCATTGCA
GGACCTGCTGTTGCCGGTGCGCATCCTCGGTGGCAAGGCCCAGCGTGGCAGCCTGCACGC
TGTGGAGGAGGCGCTGGCCGCCGAGCAGTGCGTGATCGTGTTCCCGGCCGGCGAGGTCTC
GCGCCTCTCGCTGCGAGGCATCCGCGATGGTCGCTGGCAGCGCGGTTTCGTCCGCTTTGC
CCGTGCCGCCGGCGCGCCGGTGCTGCCGGTACGGGTGGAAGCGCGCAACTCGGCGCTGTT
CTACGGCGCCTCGACCCTGTTCAAGCCGGCCGGCACCGCGCTGCTGGCGCGCGAGATGTT
CACCCGCCGCGGCCGCCCGTTGCGGCTGAGCATCGGTGAGCCGATGCAGCTGGGCAAGGG
CGGTGACCCGGGCGCGCAGCTGCTGGCCGTACGCCGCGCGCTGTATGCGCTGGGCCGCAA
TGGCACGGCCGGCAATGCCGCTGCCTTCGCAGGCCCCGAGCCGCTGGCGGCCCCGGTGCC
ACCCTCGCAGGTCGCCGCTGGGATTGCCGCAGCCACCCAGCTGGGCCAGACCGCCGACGG
CAAGCAGATTCTGCTGGCCACTTGTACTGCCGATTCGCCGCTGCTGCTGGAGCTGGGCCG
CCTGCGCGAACTGACCTTCCGCCAGGTGGGCGAGGGCACTGGGCGCAGCCGGGACCTGGA
CGATTACGACCCGCAGTACGAGCACATCGTGATCTGGGACGCGGCCGCGCAGCGCATCGC
CGGCGCGTACCGGATCATGCGCGGCGCCCATGCGCTGGCCCGGCACGGACTGTCCGGGCT
CTACAGCGCGTCGCTATTCCGCTATTCCGACGATGCCATCACCCACATCGCCGAAGGCCT
GGAACTGGGCCGCAGCTTCGTGGTGCCCGACTACTGGGGCAGCCGCAGCCTGGACTACCT
GTGGCAGGGCATCGGTGCCTACCTGCAGTGCCGGCCGGGTATCCGCTACCTGTTCGGCGC
CGTGTCGATCAGCGCGGCGCTGCCACGCGATGCGCGCGAGCAGCTGGTGGCGTACTACCA
GCGCTATTACGGCGGTACCGCCGGCCTGGCCGAATCGAACCGCCCGTTCCAGTACTTCGC
CGCGCCGCCGAGTTTTGGCGAGCTGGATGCAGGCGCCGCGTTCGATGTGCTCAAGGCCAA
CCTGGCCGCACTCGGCACCGGCGTGCCGACGCTGTATCGCCAGTACACCGATCTGTGCGA
ACCCGGTGGCGCGCGCTTCCTCGCCTTCGGTGTGGACCCGGACTTCAGCGATTCGATCGA
CGGCCTGATCGAAGTGGACCTGTGCGCGATCCGGCCGAACAAGCGCAAACGCTACCTGCG
CGATGCGGGGACGCCGGCATGAGCGTGCTGGCGAACCTGTCGCCGCACCGGCGCGCAGTG
TTCGTCTCCGACGTGCACCTGGGTTCACGTCATTGCCATGCCACCGAACTGGCACGTTTT
CTCTCGCAGCTGCGCTGTGAGCGTCTGTACCTGGTCGGCGACATCATCGACCTGTGGTGG
ATGGCCCATCGCCGTGCCAACTGGCGGCAGTCGCACAGCGAGGTCATCCAGGCCCTGCAC
GCGCTGCGCCGTGCAGGCACCGAGATCATCTACATTCCCGGCAACCACGATGCCTCGCTG
CGCCAGGTGTGCGGGCTGATGCTGCCAGCGATGCAGGTGCGCCGCCGCGCCATCCATGTG
ACCGCCGATGGCCGTCGCCTGCTGGTCGCGCACGGGGACGAGTACGACGGCGTGACCCAC
TTTGGCGGCCTGCAGGAAAAGTTCGGCGACTGGCTGTACTACCGCATCCTGACCGGCAAC
CAGGCGCTGAACGCGGTGCGGCGCCGGCTGGGCATGCGCTATTGGTCGCTGTCGGAATTC
CTGAAGAAGCGCAGCGGCGCCGCCGAGCGCTACATCGAGCGCTTCGTGCAGGCCGGGCTG
GACGACGTGCGCCGGCGTGGTCTGGATGGCATCGTCTGTGGCCATATCCACCGCGCCGCG
CTGGTCGAACGCGATGGCCTGGTCTATGCGAACGATGGTGACTGGGTGGAAAGCCTGACC
GCGCTGGTCGAAGACCACGACGGCGCGCTGCGCCTGCTGGACCACAACGGGCAGACCTTG
GTGGAGCTACCGGGCGCACGCTTGTCACAGGCGGCGTAACCCGTTTCCGTAGAGTCGACT
ATCGCGCGTAGCGCGTGGTGTCCGCAGCCTGATGGAAGAGCAGTCGACTAACAGTCGACT
CTACAGAAACGGTGTCCGGGAGTGAGACGGCGCGTCCGCAAGCCGCTAGCATCGGCCCAT
GGATTCCCTGACCCAGATCGTGCTCGGCGGCGCCGTCGCTGCTGCCATCGCTCCGCCCGG
CCATCGCCGCGCGGCCCTGCTGGCCGGTGCCGCGCTCGGCACCCTGCCGGACCTCGATGC
CCTGTGGTTGGGCTTCACCGCCGCCGACCCGGTGGCGAACATGATCGAGCACCGCAGCTT
CAGCCATTCGCTGCTGGTGCTGCCCTGGGTGGCGGCACTGATCTGGTGGTTGTTCAAGCG
CTTCGGCAACGGCCGCGTCGCGCAGTCACCGGTGCGCTGGTTCTGGGCGATCCAGCTGGC
GCTGGTCACCCATCCCGTGCTGGATGCGTTCACCGTCTACGGCACCCAGTTGTGGTGGCC
GCTGCGCCCACACCCGACCATGGGTTCCAGTGTCTTCATCATCGATCTTGGCTACACGGT
GTGGCTGCTGCTGGGTTGCGTGCTGGCCTGGTTTGGCCGCGCCCGCCCCTGGGCTGGCAA
GGTGCTGGGCGTGGCATTGCTGGTCAGCAGCGGCTACCTGGGCTGGGGCCTGATCGCAAA
GGCCCAGGTCGACCGTGCTGCCCAGCAGAGCCTGGCGGCGATGGGTCTGGGCGATGCACC
GCGCTTCTCGGTGCCGATGCCGTTCAACACCCTGCTGTGGCGCGTGGTGGCGATGACGCC
GAACGGCTACGTGGTGGGCGACCGCTCGCTGGTGGCCGACCATGGACCGATGCAGTTCGA
AGGCCATGCGTCCAATGTACAGGCGTTGCGCGAAGCAGGGAGCATCCCGGCAGTGCAGCA
GCTGACGTGGTTCAACCGGGGCTTCATGCGTGCACAGGTGGTGGACGGGCGGCTGGTCCT
GAGCGACCTTCGCATGGGGCTGGAGCCGGACTACACCTTCAACTTCGCCGTGGCCGAGCA
GGTCGACGGGCGGTGGCGACCGATCACGCCCGAGCAGGTGCGGACGGATTACAGCAGCCC
GGCCGCGCGCGCGGATGCCGGGCGCCGACTGGCGGCGATGTGGCAGCGGATCTGGCACGA
GCCGGCAGCCTCCGGGACTGGTGCGGCGCACCCGTAGATCCACGCCATGCGTGGATGGCG
TGACATCGGCAGTGGCAGCCACGCATGGCGTGGCTCTACTGCGGTTGGCGGTTGAGCTTG
ATAGAACGGTTCAGCACCTGGCGTGGGACGTTGGCAATGTCAAAGCCAACGAACGCCAGC
AGGAACTGCAGCCCGGAGATCAGCGCGACCATGGCGATCATGATGGTACCCACCGGCGTG
GCGACATCGGCCTGGGCCGACCGCACCCAGTGGTACAGCCCGAACAGCCCCCCGAAGGCG
AGCAGGCTGCTGCCGGCGATCAGCTCCAGTGACGCGATGCTGAGGTCGCGCAGGAAATAG
TTGTAGGCAATGCGCTTGAGCGTGTTGCGCAGGTGCTTGAAGCTGAACTCACCCAGGATG
CGACCGATGCGCAGGTTGCTGGTTTCGTCGCCGTAGTGGGCGTCCATTGCCACATCCTGC
ACGACCGCGCGCACGGTGTTCAGTCGGAACAGCATGTCGGTCTCGAAGAAATAGCGGTCG
CTGACCGCCTCGAGCTTCAGGTGGCTGGCGACCTTGGCATGGATGGCGGTGTAGCCGTTG
GTCGGATCGAACACCTGCCAGTACCCGGATGAGGCCTTGGTCATGAAGGACAGCAGCAGG
TTGCCCAGGCGCCGCACCGGGGGCATGCGGCGGATGTGGGTCAGGTTCCAGAATCGGTTG
CCCTTGGTGTAGTCGGCATGGCCGTCGGCGATCGGCGCGACAAAGTCCATCAGCAGCGCC
GGGTCCATCTGCCCATCGCCATCGACCTTCACCAGAATGTCCATGCCATCTGCGATGGCC
GCGCGGTACCCGGTCTTGATCGCGCCGCCGACGCCCAGGTTGTGCTGATGGAACAGCACG
GCGATACGCGGGTCGTTGGCTTCGGCCTGGATCAGGCGGCCGCTGCCGTCGGGGCACGCA
TCATCCACGCAGTAGATCGCCGTTACCGCATCATCGATCGCCGCGAGGACGGACAGCACG
TGGCGGGTCACTTTGTAGCAGGGGATGATCACGGCGATCCGAGCCGGCGTGGATGCGGAG
GGCGTAATGGTGGTCATCGGACTCATGGGGCTGGGTGGGCCAGCAGGGCCTTTGCCGGCA
GTTCCACCAGATCCCCCTGCAGCACCTGCGGTACGTCGCCCTCAGGCGCTACGGTGATGT
GGTGGTAGCGGTTGAAGGTGAAATTGAACGCCTCGTCGGGCATCAATGGGAAGTACCGGC
GGAAGTATTCCATCTGTGGCAGGTACAGCACATGGTTCACGGCGGGAATACCAACACCCG
GCAGGAGGGCCCCGAACCCACCGGGAGCCACCAGCGCGCCTTCGGACGTGGTGGCTGAGC
CCCGGGCTTGCAGGGAGTGCAGGACGGCAGCGCGGTCCATCGCAAAGATCGGCCCGGCAG
GCTGCACAGGGTTGAACAAGCCATTGCCCAGCAGATTGGCCAAAGCGGCGGTGGCCAGGA
CCAAGGTGGCCGCATGCGCCGAGAGCTTTGGGCGGAGGGCGGCAACGGCCAGCCCCGCCA
AGCAGAGGTAGGGAATGGCATCGGCGGCGCTGTGCAGGCGGCTGAACTGGCCTTCGCCGA
ACAGGAACTTGGCCACGCTGCCAGCCATCAGCAGCGCAGCCAGCAGCAGCAGACGCCTGC
GCTCCAGGCGTACGCCGCACCGCACCAGGATCATCGCGCAGCCGATGTTGAGCAGCAGGC
CGAACGCCAGCAGCGCGCGTGCGGGTGGCACCATCGAGAGTCCGGTCAACTTGCCGACCA
GAACGGGCACGGGCAGGAAGATCCAGCAGGCGATCAGCAGTACGCCAGCGGCGAGGGCCA
GCACGCTGCCGCGGTGGCCCCGCACCCATTCGCGCAGTCGTGCGCCATCAGCAAGGACCA
GAGTGAACAGCGGCAACAGGCTGCCGAGTACGGCGATCTCGCACTCGTTGGAGCCTTTGA
ACATTGGCAGCGGTGCAAACCGGTAGGTCATCAGGTTCGGGAAGACGTGCGCGAACAGGG
ACGTCAGCCCGACCCCACCTCCGGCGCTCTGGCGCTGGCCCGGATAAACCGTGTTGCGAA
CGATCGGGATGATGTCGTGGAAGTAACCGATGAACACGGCCAATGCGAGCGCGCCTGCGA
TGCCGGCATCGATCAGTCGTGGAAGCGTGAGGGCATCGCGACGGAAGGCCAGGACCAGCA
CCGCCATGGCCAGCAGCGAGGAAATGATGAAGGGCGGATAGGACACTGCGATCACCCAGA
CAGCGAGGGCGTACGCACTGGCCAGGATGCGAACCCAGCGATTGCCGATGCACAGCCAGG
CTGCGGCGGCCCAGGGTGCCAGAGCGAAGGCACCGGCATTGCTGGTCCACCAGACCTGCA
CGAATGGCGCGAAGAACAGCGTGGCCGAAACCAGCACTGCGGCTGGTACCGGCATCCGCA
ATTGGCGCAGGAACAGGGCCCATCCGCTCAGGAAGGCCATGGCCATGAACATGAAGAAGA
ACGAATAGGCGTTCGCTGCTGGCAACACGAAGAACGCCCAGTGGTAGGGCTTGAACAGCA
GGCCCCAGTCGAGCAGCGGCAGCGCCTGGAAGGTGCGCAGTGACTCGTGGTACGGCGAGT
GTGCGTTGAACTGGCCGAAATCGTTGTTGACCGCGATCTGGATGTAGGGCGTGAACACGA
TCCACTCATCGCTGCGGATCATGCGGGCGCTGCCAAGCACCGGGTTCTGTGGCGCCAGGC
CGAGATACTCGTAGGCCAGCGAGTAGGAGGATGGCGTCAGCGCGAATGCGACGTAGAGAA
TGCACAACAGCGCGATGATCCCGGCGAGCAGGCGCGTCTGGCTGGGCAGGAGCCCGCCCG
GCAGGTTCACATCATGGGTGGAGAAAGGCGTTCGTCCGCTGTCACTCATCATGCGCTCGC
AGGTAAGGTCCATCCATGCGCGACGTACCCGCACACCGATGCCTGAGGGCAATAGAGGGG
GATCCCGGCACGCGCCGTTCCGAGGCCGGGACTGCGGGATTCTAGCGGGTTGCCGCCGGA
GCCGCAGGCCATCCTGTGGCGAGGATGGGCCTCAATACACCGTCGCGCGGCCCTGCACGA
ACGAGTAGAAGAACACCGCGTTCGGGTCGTTCTGCACCAGGCGGAACTCGCGGCGCATAC
CCTCCACGGTTTCCTCGTCCACCGAGCCGGCCTGCAGCAGCTGGTCGGCGGCCGACAGCA
GCAGCTGTTCCCAGAACGCGATCATCGTCTTGCGACGCGCCGGCTCGCGGTTGTCCAGGT
GGATGGTCTTGATCTCGGTGTGCACGTCGCGGAAGCCGCCGGCCAGCAGCAGGTTGCCCA
GCTTGGCGCCGACGAACGGGTCGCCCCCGTGGTCGTACTGGAAATCGTTGAAGGCCATCC
AGTAGCGCCAGATGTGCGGCGAATACGGATCGAGCAGGAACGAGGCATTCATCACTTCGG
TGATGTACACCGGCGAACCCGGTGCCAGCACCCGGCGCACTTCGCTCAGCACACGTGCGG
GTGACGGCACGTGCTCCAGCACCCAGCACAGGAACGCCGCGTCGAAGCTGCGTGCCTCGA
ACGGCAGCTCACCGGCATCGGCCTGCTGCAGGGTATAGCGGTCGCTGCACCACGGCGTGC
GCGCCAGGTTCTCGCGCGCGGTGACCAGCTGCGTTTCGCTCAGGTCCACGCCGGTCACGT
GCAGCTCGGGGAAGCGGCGCAGCAGGATCTCGGTCTGTGCGCCGACGCCGCTACCGACTT
CCAGCAGGCGCCGAGCGCCGCTGTAGTCGATCTGGCCGAAGATGCTTGACTCCAGCAGCC
GGGCCTGGGTCATCAGGCGCTGCTGCTCGGTGCCGGAAAACCCGTGCAGATAGGTCGGGG
AGGAAATCGGCGGGGTCATGGTGGGCTCTTGTAGCGTCGAGCTGGCTCGACTGTTCGCAA
ACGCGGGGCTGGCGGCTCAGGCCGCCGAAGGCAGCGCCGGTTCCCCGGCGATCAGGCGGT
CGAAGTATTCGGTGGTCAATGCGATCTGGCTGGCCGGATCCTCGGCACGGTTGACCACCG
CGCGGAAAGCGGCATTCTCCGGCCGGTCCTTGGCATACCAGCCCAGGTGCTTGCGCGCGA
TGCGCACGCCCTGCGGCTCGCCATAGAACGCATGCAGCGCGTGCAGGTGGCCAAGCAGGA
TGTCGCGCACTTCCGCCAGTGATGGCGGTGGCAGTTCCTCGCCGGTGGCCAGGTAGTGCG
CCACTTCGCGGAAGATCCACGGCCGGCCCTGCGCCGAGCGACCGATCATCACCGCATCCA
CGCCGGTTTCCTTCAGGACGTAGGCGGCCTTCTGCGGCGAATCGATATCGCCGTTGGCGA
TCACCGGAATGCGCAGCGCGGCCTTGATCTCGCCGATCGTGGCGTACTCCGCCTGGCCGG
TGTAGTGCTGGTCGCGGGTACGGCCGTGCACCGCCAGTGCCGCGATACCGCTGTCCTCGG
CGATGCGTGCGATCAGCGGGCCATTGCGATGATCGCAGTCCCAACCGGTGCGGATCTTCA
GCGTGACCGGCACGTCCACCGCGTTGACCACGGCCTCGAGGATGCGCGCCACCAGTTGCT
CGTCGCGCATCAGCGCCGAACCGGCCCAGGCGTTGCACACCTTCTTGGCCGGGCAGCCCA
TGTTGATGTCGATGATCTGCGCGCCGTGGTCGACGTTGTAGCGCGCGGCCTCGGCCAGCT
GCTGCGGCTCGGTGCCGGCGATCTGCACGCTGATCGGGGCCGGTTCGCCGTCATGGTCCA
TGCGGTGGATCGACTTGCGCGTGTTCCAGAAGCGCGGATCACTGATGGTCATTTCCGAGG
CGGCCAGACCCGCGCCCAGCCGTTTGCACAGCAGGCGGAAGGGCTTGTCGGTGACGCCGG
CCATGGGCGCCAGCACGACGTTGGGGGCAATGGTGTACGGGCCGATCTGCATGCGCCCAT
TGTAGGGCGCGCGCGGCGGTACGACCGCGTCGGGCGCGGTCCGGTTCAGGCCGATCGGCA
CCGACCTCATGCCGTACAGGCATCAGCAGATGCTTGACGGTTGCTTCCGCCGCCCCCACA
GGCGGGCGATGGTGAGCGGCTAGCCCAGGCTCTGCCAGGCCTGGCCGGTACCCAGCGCGA
AGGCCAGCCCCAGGCTGAGGCAGAGCAGTGAACTGACCACCCAGAAGCGCCGGCCGTTGT
AGCCGGGCCGGAGCAGGGCCAGCCCGAAGCCCATCGCCGCGCGCAGCAGCAACAGCAGGG
CGATGCCCGACAGGACCAGACGACTGGCCGGCAGCGGCGAATGCCAGCCCGCGGCTGCCA
GTGCGTACAGCGTCCAGGCCACCAGCACGGCAGTGATGCCGGCGGTCATCAGCGGCGGCC
ACCAATGCCCGGCCTGTGCCAGCCGGACCATGCGCTGGCCAGCACCGAAGTACCTGTACC
ACGCGGCGCCGAAGGCAATGCAGCCGATATGCAGCAAGGCTGCGATGGCACTACCGGCGG
CGGCAACCAGCAACCAGGGGAATCCGTCCATGTCCTGCCCACGCTGAAACGCTGCGCGGA
TGGTGGGTGAGGGGCGGGATGCGGGCAATGCGACCGGCAGTCGCAGCTGTTCGATGCGAC
CGCCGCCGATGGCGCTTCGCTCAGCGCGGCGGATCGATCTGCAACCCGGCGCCGAGACGG
TCCAGGGCCACGTCCACGCGTGGCAGCCGTTGCCGGCCCTGCGGCCACAGCAGGCGCAGC
GGCAGGCCGCGGCAGTCCAGTGACGGCAGGATCGAGACCAGGCTGCCGCGCGCCAGCGCG
TCATCGACCAGCCAGGTGGCCAGCTGCGCGATGCCGAAGCCGGCCTCGACCGCCGCCACC
TGGGCCTCGGCGCTGCCAACCACCAGGCGCGCACGGGCCTGCAGCGGTGTACTGCGCTGC
CTGCCATCGGCCACCTGCCACGGCCCGATGCTGCCGTCCGCGCGTCCGAACAGCACACCG
TCATGCCCGGCCAGCTCGGCGGCCGAGCGGGGTTGGCCATGCCGAAGCAGATAGGCCGGG
GAGGCGCAGAAGCGCAGGCATTCGTAACCGAGCAGGCGGCTGCCCAGCGTGGCGGGCAGC
GGCTCGGGACCGCCGATGCGTACGGCGAGGTCGACGCCGTCCTCGGCGAGGTCGCTGAAG
CGGTCGCTGAAGGTCACCTGCGGATGCAACTGTGGAAACTCGGCGGCCAGCTGCAGCAGC
AACGGCCAGACTTTGAGGCGCCCGAAGGTGGCCGGCGCATCCACCCGCAGGCGGCCCACG
GGCGCGTCTGCGTGCGAGACCAGCACCGACTCGGCATCGGCCAGCTCGCCCAGCACCCGC
ACGCAGGTGCGGTAGAAGCCCTCACCGGCCTCGGTCAGGCGAAGGCGGCGCGTGCTGCGC
TCGAACAACCGCGCGCCCAGGCGTGCCTCCAGCCGTGCGATGGTCTTGCCCACCGCCGAA
CTGGTCAGGTGCAGGCGTTCGGCGGCGGCAGTGAAGCTGCCGGCATCGGCGGTGGCGACG
AAGGCCTCGATGCCGCGCAGGCGCTCGGTGGGAAGCATGGGGAATTTCTGTCCGGAATCG
ATGGAAAACATAGCAGTAATCGGAATCCGGGGAGGAAATAGGCTGGCGACCCCTGTTCTG
ATGCCCGCCCATGTCCTCCCTCGATTCCGCCGCGGCCGCTGTCCACGCAAACGGCCGCGC
ACGCCTTTCGGTTGTCCTGCTGGCGGTGTCCGCCTTCGTCATCGTCACCACCGAGTTCCT
GATCGTCGGCCTGTTGCCGGCGCTGGCGCGCGACCTTGGCCTGGGCATCGCCCGCGCCGG
GCAGCTGGTCACCTTGTTCGCGTTCACCGTGATGCTGGCCGGGCCACCGTTGACCGCGCT
GCTGTCACACGTCGGCCGGCGCCGCCTGTTCGTGGCCATCCTGCTGTTGTTCGCGGGTTC
CAACGCGCTGGCCGCGATGGCCACGCAGCCGTGGCTGCTGGCGCTGGCGCGGGTGCTGCC
GGCACTGGCCCTGCCGGTGTTCTGGGGCACCGCCAGTGAGACTGCTGCGCAGCTGGCCCC
TGCAGGGCAGGGCGGTCGTGCGGTCGCGCGGGTCTACCTGGGTATCACCGCCGCAATGCT
GTTCGGTATCCCGCTGGGTACGTTGGCTGCCGACGCCCTCGATTGGCGCGGCAGCTTCTG
GCTGTTGGCGGCCCTGTCGCTGTTGATGGCCGGCGCGCTGGCGTTGTGGATGCCGGACAC
CGTGGCCGGACCGCGGCGCGCGCTGGGCGAACAGGCACGAGTACTGCGCCAGCCGCAGTT
GCTGTGCGATGTGCTGCTGTCGGTGCTGGTGTTTACCGCGATGTTTGCTGCCTATACCTA
CCTGGCCGATGTGCTGGAGCGGCTGATGCAGGTACCGGCGGCACAGGTGGGCTGGTGGCT
GATGGGCTTCGGAGCTGTCGGGTTGATCGGCAATGCACTGGGTGGGCGCTGGGTCGATCG
TGCGCCGCTGGGCGCGACCCTGGTGTTCTGCGCGGTGCTGGCGCTGGGCATGCTGGCCAG
TGTCGGGCTGGCCGGCCACGGCACGTTCGTGCTGATCGCACTGGCCCTGTGGGGTGTGGC
GCATACCGCATTGTTCCCGCTGTGCCAGGTGCGGGTGATGCGTGCGGCGCCGCAGGCGCA
GGCGCTGGCGGGAACCTTGAATGTGTCCGCGGCCAACGCCGGCATCGGCCTCGGCGCGCT
GCTGGGAGGTGGCGCCATCGAACGCTTCGGGCTTGCCTCGCTGGGCGTGGTGGCCGCTGC
CGTGGCGCTGCTGGCAATCGTCGCCGGCCTGCTGCTGCGGTGGCTTGCCCGGTCTCGCTC
ATCCACGCATGGCGTGGATCTGCCTCATTGAAAGGCAAACAAAAAAAGCCCGGGTGCCTG
TGCACCCGGGCCTTGTCATCCACGCGTGGCGTGGAATTACTTGGCTTCGGCGTCGGCCGG
GGTGAAGCGCGGCATCGCCGCTGCAGCGCCTTCCTTCTCGGTCGAGCGACCGGCGAACTG
GTTGGCAAAGCGCACGTGGCGGGCGAACGGGGCGTCGGCCACCTGCGCCAGCGACGCGGC
CAGCGCACCGTTGAAGGCATCACCGGCACCGGTGGTGTCGATGGCCTGCACCTGCTCGGC
GCCGACGCGGTAGTACGGCTGGGTATCGCCGCGCAGGTTCTCGTCGGCATGCGACACGAA
CACGCCCACCGAACCCAGGGTCACCACCACGGTACCGTTGCCGACCAGCTTGCGGCACAG
CGCATGCAGGCTGGCGCCATCCAGCGCGGCGACATCGTTGGCATCCACGCGCTCACCGAC
ATGGCGGCCGAGCAGCGCGGCGAACTCGGTCTCGTTCGGGGTGATCACATCGGCCAGCTT
GAGCAGGCCGATGGTCGAGGGCGCGTCGGCCGGTGCGGTGTTGAGCACGGTGGTGACACC
GGCCTCGCGGGCCGTGGCCAGCGCCGCTTCGATGGTCTGCACCGGCGATTCCAGCTGTAC
CAGCACCACCTTGGCGCCGGTCAGCAATGCCTGCTGCTGTTGCAGGAAGTCGGTGCTGAG
CGCGGCGTTGGCGCCCGGGCCGATCACGATGGTGTTACGGCCGCGCGCGTCCACATAGAT
GCCCGCAGTGCCGGTCGGCTCGCTGCTGGCTTCGGCAATCAGGCCGAAACCATCCTGCGC
CGCCAGTTCGCGCGCGGTGGCGCCACCGGCGTCGTCGCCCAGCGCGCACACGAAGTGCGT
CTCGGCACCGGCGCGGCAGGCAGCCACGGCCTGGTTGAAGCCCTTGCCACCGGGGCCGGT
GCTGTAGCGGCCGGCAATGGTCGCGCCCGGTGCCGGCAGCGACTCGCACCGCCACACGTG
ATCGACATTGAAGGAACCGACGACAACGACACTGCTGCTCATAGGGAATCTTTTCTCAAC
CAAGGGTTCAACTGAAGTGCGTCAGCACGCCGGCGATGGTCGCCGTCATGAAGGTGGCAA
TGGTACCGCCCAGCACCGCGCGCAGGCCGAACTTGGCCAGGTCGTGGCGACGTTCCGGGG
CCAGGCCACCGATGCCGCCGATCTGGATCGCGATCGAGCTGAAGTTGGCGAAGCCGCACA
GCGCGTAGGTCGCGATCAGGCGACCTTCGCTGGACAGGCTGACGCCAGCCACCTGGCCGT
TCACGATCTGCGACAGCTCGGTGTAGGCCACGAACTCGTTGATCACGACCTTCTGGCCGA
TCAGCGAACCGACGGTGGTGGCATCGGCCCACGGCGTACCGATCACCCAGGCGATCGGGG
CCAGCAGGTAGCCGAAGATGGTCGACAGGTTGGTCGGCTTGCCGATCTGCGCAGCCAGGC
CGGTCACTTCACCGATCCAGGTCAGCGGGGCGTTCAGCAGCGCGATCAGGGCGATGAAGG
CCAGCAGCATCGCGCCGATGTTCAGCGCCAGCTTCAGGCCGTCGCCGGCGCCGGCCGCAG
CCGCGTCGATGATGTTGCTGGAGGTCTTTTCGACTTCCATCTTCACCGTGCCGCGGGTGA
GCGGGGTGCCGGTTTCCGGGATCAGCAGCTTGGCCACGACCAAGGTGGCCGGCGCGGCCA
TGATGCTGGCCGCCAGCAGATGCTTGGCGTAGAAGGCCTGCTGCGCTGGGTCGCCGCCGC
CAAGCATGCCCACGTAGGCCGCCAGCACGCCGCCGGCGATGTGTGCCATGCCGCCGATCA
TCATGGTCAGCAGCTCGGACTGGGTCATCCTGGCGATGTACGGGCGCACGGTCAGCGGCG
CCTCGGTCTGGCCGATGAAGACGCTGGCGCAGACGCTGGTGGTTTCCGCACCGGACACAC
GCATGACCTTGGTGATCGCCCACGCCATCACGCGCACGATCGCCTGCATGATGTTCAGGT
GGTACATCACCCCCATCAGCGCCGAGAAGAAGATGATGGTCGGCAGCACCTGGAAGGCGA
AGATGAAGCCGTAATTCTTGGTGTCCATCAACGAGCCGAAGATGAAACCGGAACCCTCGT
TGACGAAGCTCAGCACCTTGACGAAGCCGTGGCCCAGCGCGTCGAACACGTCGCGCCCGC
CCGGCACCAGGATCACCAGCGCCGCGAAGGCGATCTGCAGGGTGATACCGGTGGCAACCA
GCTTCCAGTCAACCGCGCGCTTGTTATTGGAAAACAACCAGGTGATGCCGATCAGCACCG
CCAACCCGAACAGGCCGAAGCCGATCCTGCCCAAACCTTCGACCATGTGAGTGACTCCCC
TGGGGCGTCGCGAAAAACGGGAAGCCTAGTGCAGGGCAGGGGCCGGGGCAAGAAAAAGCA
GCGTGCGCGCGGCCAACGGTACCGATCAGGCCAGCAACGGCAAGGGCTTGCGGCTGGCGG
CGGCAGGTAGAATGGGGGTCGATCCCGGCCCGGATGCGGGCCCGCAGCAGGAGATTCGCA
TGCAATACCGTCGCCTGGGCTCCACCGGCCTGCCGATTTCCGCCCTTTCCTTCGGCGCCT
GGGTGACCTTCGGTGACCAGATCCCGCGTGATGAGGCGCGCAACCTGGTGGCCGCCGCCT
GGGATCATGGTGTCAACTTCTTCGACAACGCCGAGGGCTATGCCAACGGCCGGGCCGAAC
AGGTCATGGGTGACGTGATCGCCGACCTGCGCCTGCCGCGCGACGGTTTCTGCGTGTCCA
GCAAGGTGTTTTTCGGCAGCGCCAAGGACCCGCGGCCGACCCAGCGCGGGCTGTCGCGCA
AGCACGTGACCGACGCCTGCCACGCTGCACTCAAGCGCCTGCGGGTGGACTACCTGGACC
TTTACTACTGCCACCGCCCGGATCCGGACGCGCCGATCGCCGAGACCGTGCATGCGATGG
ACACCCTGGTGCGGCAGGGCAAGATCCTCTACTGGGGCACCTCGGAGTGGTCGGCGGTGC
AGATCCAGCAGGCGCTGGACATCGCCGAGGCGCGCAACCTGCAGGGCCCGTCGATGGAGC
AGCCGCAGTACAACCTGCTGCACCGCGAGCGGGTCGAGGTCGAGTACGCGCCGCTGTATG
CCGGTGCCGGCCTGGGTACCACCATCTTCTCGCCGCTGGCGTCGGGCCTGCTCACCGGCA
AGTACGACCAGGGCATTCCGGCCGATGCACGGCTGGGGCGGGAAGGCATGGAGTGGTTGC
AGGACCTGGTGCTGGGGGCCGACGCCGGGGCCCGCCTGGGCCAGGTGCGGCGCTTCAGCG
AGGTGGCACGCGCGCTAGGCCACGCCCCGGCCACGCTGGCCATCGCCTGGTGTCTGCGCA
ACCCGAACGTTTCCAGCGTGATCCTCGGCGCCAGCCGGGTCAGCCAGCTGCTGCAGAACC
TGCAGGCCCTGGACGTGCTGGAGCAGGTCGACGCGGCCGGCTGGGCGCAGGTCGAAGCCG
TCTTCGCCTGAACCCCGGGGCCGACCGGGCCTCGGGGGCCTCGCTCGGGCCGGTTCGGCC
GAGGGAACGGGACGGGAACGCGAACGGGAACGGTAGAGTCGCCTGTCAGTCGACTGCTTC
GAATAACCGACTGCTTCGAGCAACAGCAGTCGACCAACAGTCGACTCTACACACCTGCGT
CGCCATTTAATTGATGTGATCTATCGAATTACGGAATTCGATCATTAATCCCATCAATGA
AATTGAGAATGGTTGTTGATTGTCAACTGAGAATCATTATCATTTAACTCGTCCCTCGCA
CGAGTCCAGATGCTCATGAATGCTCAACCTGTACTGCTGCGCCCCGAAACGCTGACCCTC
CGCGATCGACCGGTCCGCGTCGTTCCGCGGGAAGAGGTCATCGACAGCGAAGCCCTGCTC
AAGGGCCGTCGTGAAATCCTGATCCAGCACGGCGACCGCTTCTATCGCCTGCGGCACACC
AGCAACGACAAGCTGATCCTGACCAAGTAATCGCGGTCTGGTCGCCCGCCTCCCTCCCTC
CTGCCGGCAGCGCCGACAGGGTGGGCGACCCGTCCGCTCCCGCTCTCTCCCCCTCGGTCT
ACCGCGTGCACCTTCCGGGTGCGCCGGTAACCGGGGGTTCCCCTGCCTGACCGAACGAAC
CCGATGACCCGCCATACCGCCCTTTGCCTTGCTGTCTGGATGGCGCTGCCGCTGTCCGCC
CACGCTGCTGCCACTGCTGCCCCCGATGCGCGCGAATTCGATCGGGTGCAGGTCACCGCC
ACCCGCACCGAGCGGGCGGTGAGCGACGTGGCGGCCACGGTGGATGTCATCGACCGTGAG
CAGATGGACCGGCACCTGGTGCAGGACATCAAGGATCTGGTGCGCTACGAGCCGGGCCTG
TCGGTCACCCGCAGCGCGACCCGCTTCGGCCTGGATGGTTTCCGCATCCGTGGCCTGGAC
GGCAACCGCGTGCGCATCCAGACCGACGGCATCGTCATGCCGACCCGGTTCGACATCGGT
TCGTTCGCCAGTTCCAACCGCAACTTCACCGACCTCGATACGCTCAAGCGCGTCGAGATC
GTGCGTGGCCCGGCCAGCTCGCTGTACGGCTCCGATGCACTCGGTGGCGTGGTCGCGTTC
GTGACCAAGGACCCGGCCGACTACCTCAAGGACGGCAAGAACAGCTACTTCGGCCTGAAG
TTCGGCTACGACGGCGAGTGGAAGGGCCTGCTCGGCGGTGCCACGGCCGCCTTTGGTGGC
GACCACTGGAGCGGCCTGGTCAACGTCAACCACCACCAGGGCCAGGAAACGGACAACAAG
GGCACGGTGCGCAGCGACAACGACACCCGCACCGCGTCCAATCCGCAGGATCGCGACGGC
CGCAGCCTGCTCAGCAAGCTGGTCTATGCACCCAGCGAAGACCAGCGCTTCCGCTTGACC
GTGGAAGGCAACGAAGACACCACCGATACCAATGTGTTGTCGGCGATCGCCAGCGTTGCA
CCGCGCCCCGGCGCGATGGCTGCGGCCACTGGCATGAAGTCCCACGACACCCAGAAGCGC
AACCGCGTGTCCTTCGCCCACGAGATGGATGCGCTGGACCAGCCGTTCGCCGACAGCCTG
CATTGGCAGGTGTACGCGCAGAACAGCGAAACCCGGCAGCAGACCGACGAGACCCGCACC
GACGGCACCCGCCGCCACCGCGTGTTCTCCTTCGACCAGCATGCCTATGGCCTGCAGGCG
CAGTTCAACAAGGCGTTCACCACCGGCAGCGTCGAGCACGCACTGACCTATGGTTTCGAA
GGCACCCGTACCGAGATCCGCCAGAAGCGCGACGGCTATCAGGTCAGCAAGGCTGGCGTG
GTCAGCAACACGGTGCTGCCGGACACCTTCCCGGTGCGTGACTTCCCGATCAGCAAGACC
ACCGAGCTGGGCCTGTATGCACAGGATGAGATGCGCTTTGCCGATGGCCGGCTGTCGCTG
GTGCCGGGCGTGCGCGTGGACCGCTACGAGCTGAAGCCGGAAGTGGACAGCATCTTCGCC
GAAGACAACCCGACCACGGCCGTGGCGCAGCTGAAGAAGACCAGCGTGTCGCCGAAGCTG
GGCATGGTCTGGCGCTTTACCGACGAATGGTCGCTGTTCGCCGGTTATGCGCGTGGCTTC
CGTTCGCCGCCGTACAACGACGTCAACATCGGCCTGACCAACGTCGCCTTCCGCTATACC
GCCATCGCCAACCCGGATCTGAAGCCGGAAACCAGCGACGGTTACGAACTGGGCCTGCGC
TTCATCGCGCCGGCGGCGTACGTCAGCGTCAGCGGCTACTACAACGACTACAAGGATTTC
ATCCAGTCCAACGTCGATACCGGTCGCAACGCACAGGGTCTGACCGTGTTCCAGTCGCAG
AACATCGCCGACGCGCGCATCTATGGCGCGGAAATGAAGGCCGGCATCGAGTTCGGCGAA
CTCAGCCCGGCGCTGAAGGGCTGGGCGCTGCGCAGTGCGTTGGCATGGTCGCGTGGTGAC
AACCGGACCGATGACGAACCGCTGGCCTCGGTCGATCCGCTGCGTGGCACGCTGGGCCTG
ATGTACGACACCGATACCTGGGGCGTCGAACTGGCCGGTACCTTCGTGCAGCGCAAGAAG
CGCCTGCCGCCGCCTGCGGCGCAGACCAATCCGAACGCACCGGCGCCGTTCGTCTACCAG
CCGGCCGGCTACGGCGTGCTGGACCTGATGGCGCACTGGAACTTCGCGCCGGGTGCCACC
TTCAATGTCGGCGTGTTCAACCTGGCCGACAAGCGTTACATCGAATGGTCGTCGATCACC
CCGAGCCTGATCACCGATCGCGCACTGAGCGATCGTTTCAGCAGCCCGGGCCGCACCTTC
TCCGCCAGCCTTGCCGTTTCCTGGTGACCTCATGAGCCGAGCACTGTCCGCACGCAGGAA
TGACTCCATCGCCGCGCCGAACAGCGCGGCCTGGCCGACCCCGGCACAGCTGGCCACGCT
CGGCACAGTGTTGTGCCTGTACCACGCCGACGGCAACGAGCTGGGCGGCTGGCGCCAGGC
CGTACGCGTACACGCCTGCCAGGGCGTGGACAGCGAGGGCCTGCGCGAAAGTTTGTGCTT
CCTTGATGGTCGTGGCCGCTGCGTGTGGCGCCTGTACCTGCTGCCCGACAGCGATTTCCT
GGCCTGGGACCGTCTGGTCGCCGCGCTGCCGCCGGGACCGGAACACGACAGCGAGGCGAG
CGTTGGCGAACGCCTGTGGCGGCGCCTGGCCGGCCATCTTGGCGGCCAGCGCTGGCGCCT
GTGCGCGCTGCGCCTGCATGCCGCCGACGACGGACGCACGCTGGCCGCCAGTCTGTCGAC
CCTGTCCTCGCTGGGCGCGGCCACCGCGCGCCGCATCGCACGCCTGGAAGGTGCTGAAGG
CGAGCTGGCGATCGACGACTGCTGCTGTGCCGACGCCGCCCGGCGTCCGGCTCCCCAGAT
TCCCGGCGACCTGCCGCTGATCCGCCTGTGATCCTCTCCTGATGGAACGCCCGTTGGCCA
CGGATGGCCCCTCAATGAATCTGCAACCCCGAAGGAAGACCCCGATGAAGCTCCAGACAG
CCAGCGCCATGCTGCTGCTCGCCGCCAGCGGCGTGGCCAGCGCGCAGCCCTCCGATATCG
CCCGCGACCACGACAGCATCCTCGCCATGCAGGGTGAGTACACCGTGGACTTCGCCTTCG
ACGAGACCGTGCTGCTGAAGCCGGGCTACGAGCGTGCACCGGCGATGCGCAGCGGCGGCA
GTGAAGTGGTCATCGTGGTCGAGGACACCCCGAAGCGCATCGTGCTGCAGCACCTGCTGC
TGGATGAAAAGAGCGGCCACATCACCAAGCACTGGCGCCAGGACTGGGTGTACGAAGCAC
CGAACCGTTTCGAGTTCAGCGCCGACCAGACCTGGAAGGTGCGCAGTATTCCGTCGGCGG
TGAACCAGGGCGCCTGGACCCAGTGCGTGTACGAAGTGAGCGACGCACCGCGCTACTGCG
GCACCGGCACCTGGACCTACACCAACAAAGTGCCGAGCTGGACCAGCGATCTGAGCTGGC
GCCCGCTGCCGCGCCGTGAGTACACCAAGCGCAGCGACTACAACGCGCTGGCTGTGGTCA
ACCGCCATACGCTGACCCCGAACGGCTGGACCCACGAACAGTTCAACACCAAGGTGCAGC
GCAACGCCGATGGCAGCCAGGTGGAGATCGCACGCGAGTTCGGCTTCAACGACTACGTGA
AGACCACCGAGGTCGACTTCACCCCGGCGCGCAACTACTGGAAGGCCACCGCCGGTTACT
GGGCCAAGGTGCGCCAGCGCTGGGACGGTTTCCTGACCCAGGCCCCCGGCGTGCACCTGA
AGACCAGGATCGACGGCATGGCGATGATCATTCCGCTGTTCACCCAGGCCGAAGAGATCC
AGGCCGGCAAGAAGGTGAAGGACAAGCAGATTGACGACGTGTTCGCCAAGTACGTGGAAA
AGGCCCAGTAGATCCACGCCATGCGTGGATGTGCTTGTTCCTTGAACACTGGCAGCGCCG
TCCTGGGCTCTTGGTAGGTGCCGAGCTTGCTCGGCACGCGCCCCGGTCCGGCGCCGCCTC
AGGCCTCGCGCAGCGCCAATGCCGGTGGCGTATGCAGGATCGCCCGCGTACCCCACCAGC
CCGCCAGCAGGCTCAGCCCGATGCCGACCACGCCGCCGACCAGCAGGCCCGGCCACGGCG
GCAGCAACGGCAGCTCGAACACCTTCTGCGAGACCGCCACGCCGATCGCAGCCGCGGCGC
CCACCGCCAGCAACGCGGCCAGCGTGCCCAGCGCGCCGAATTCCACCAGTACCGCGCCAC
GCAGCTGGCGCCGGGTCGCGCCCAGCGTGCGCAGCACCGCGCTGTCGTAGCGGCGCTCGC
CCGCCGTGGCCTGCAGTGCGGCCAGCAGCACCAGCACGCCGGCCAGCAGGCTGAACACCA
TCACCAGCTGCACCGCCTGTGCCACCCGTTCCATCACATCGCGCACCTGCGAGATCACCG
CGTCCACGTCCAGCAGCGACAGGTTGGGCTGCGCGCGTATCAGCTCGCCCAGTCCGGCTG
CCTTGCCGGCCGGCAGATGGAATGCCGACAGCAGGTTGTGCGGTGTATCGCCCACCGCGT
TCGGGTTCAGCAGCACGAAGAAGTTCGGCCGGAAGGTGTTCCAGTCGGCCTTGCGCACAC
TGGTCACGGTGAACTCGCGCTCCTGCTCGCCTACTGCAATGGTGATGCGGTCGCCCGGAT
ACACGCCGTAGCGCTTGGCCCAGCCGATTTCAACCGACGCCTCCGCCGCCGTGCTGTCGG
GCGTCCAGAAGGTGCCGTTCATCAGCGTGTTGGCCGGCGGGAAGCTGCTGCGCCAGCTGA
AGTTCAACGGCCGGTTCTCGTCGTCATCATCGCGCTGACCTTCGCCTTGTGCCGCTTGTC
CGTCCTGACCGGGCTCGCGATCCACGCGCAGCGGCGGCTTGCCGTTGATCGCGATCAGGC
GGCCGGTGGCCATCGGTTCGATGCTGGCGTCGTTGGCGCCCAGTCCACGCAGCGCGGCCA
GCACGCTGTCGCGCTGTTCGGGCTGGATGTTGATCAGGAAGTAGTTCGGCGTGTCCGCGG
GCAGGCGTTCGCGCCATTGCTGCAGCAGGCCGGGGCCGGTCACCGCCAGCAGCAACAGCG
CGCACAGCGACAGCGACAGCCCGACCAGCTGCATCACCGCCAGCATCCGGCGCCGGGTCA
GCGCCGCCAGGCCCAGCCGCCAGTGGCCGTGCAGACGGTGCTGCAGGCCGCGCAGCAGCT
GCAGCAGCACGAAACCGACCACGCCGGCCGCCACCGCCAACGCGGCCAGGCCGCCCAGCA
CCCACAGCGCCAGCTTGAGATCACCGGTCACCTGCACCGCCAGCAGCAGGCTGGCCGCCA
GCGCCGCTACGTAGGCCAGCAGCGAGGCCGGGGGCAGGGCGGCGAAGGAGCGGTTGAGCA
CGCGCATCGGCGGCACCCCGCGCAGGCGCAGCAGCGGCGGCAGGCCGAAGCCGAACAGCA
GCAACAGGCCGATGCCGGCGCCGGTCAGCGCCGGCATCGCTTCCGGCAGCGGCAGGCGCT
GCGGCACCAGGCTGCCTAGTACCTGCACCAGGCCTTCCTGCGCGGCCATGCCCAGGCCGA
TGCCGAGCGCACAGGCCGGCACCGCCAGCATCAGCAGCTGCAGCGCCAGGCCAAGCAGGA
TGTCGCGCTGGCGCGCGCCCAGGCAGCGCAGGATCGCCACCTGGTCGATGCGGCGCAGGG
CAAAACGGTTGGCCGCCAGCGCGGTCGCCACGCCGGCCAGCAATACCGCCAGCAGCGCGC
TCAGGCCGAGGAAGCGCCCGGCAAGATCAAAGGCCTGGCGCACGCCGCGCTGGGTGTCGT
CCACGCTCAGCAGGCGAAGGCCTTTCACCTGTGGCAGCAGCCACTGGCGCAACGCGGCAA
CCTGGTCGGCGGAGCCGGCGAACATCAGCCGGTAGTTGATGCGGCTGCCGGGGCCAAGCA
GGCCTGTGCCTTCCACATCGGCGCGGTTGACCAGCAGAGTGGGGGAGAGCGTCAGCAGGT
CGCCGCCGGCATCCGGCTCGGTCTCGATGATGCCGGCGATGCGCAGCGTGCCGGCGCCAA
ATTCGAGGTCATCGCCGGCCTTCAGTCCCAGCCCCTGCAGCAGGCGCGGGTCGGCATAGG
CCTGGCCCTTGGGCGGCATGCCGGCCTCGGCGACCAGGGCGCCGCCGGGTGTGGCCCGCA
CCCGCAGCGTGCCACGCAGCGGATAGCCCGCCTGCACCGCCTTGATGCTGGCCATCTGGC
TGGCATCACCGTTGAACAGCACGCTGCCGAAGCTGGCGATGCGGGTGAAGGCCAGTCCAC
GCCGCTGCGCCTCGTCGGCGAACGCCTGCGGCGGGTCATCGCGCCCGGCGATGCCGAGGT
CGCCACCGAGCATTTCCGCTGCGCTGCCGGTCAGTGCCAGGTTGACCCGATTCACCAGCG
TGCCGACCGCGGTCATCACCGCCACGCCCAGCACCAGTGCGGCGAACACGGTCAGCAGGT
CACCGGCCAGCGCCTCGCGGCGCAGCGCGCGCCACGCATGCCGCAGCAGGTTCATGCCTG
CGCCCCACGCTCGACCGGCAGCAGGCGGCCGTTGTCGATGCGGTGGATGTACTGGCAGCG
CTGGGCCAGGCGCAGGTCGTGGGTGACCAGCACCAGAGTGGTGCCGCTGCCGGCGTTGAG
TTCGAACAGCAGGTCGCTGATGTGCTGGCCGGTGGCGTGGTCCAGCGAGCCGGTCGGTTC
GTCGGCGAACAGGATGCGCGGGCGGGTGACGAACGCACGTGCCAATGCCACGCGTTGCTG
CTCGCCGCCCGACAACTGGCGCGGATAGTGGCGGGCGCGATGGGCCAGCCCGACCTGGGC
CAGCACTTCATCGACCCGCGCCCGGTCTTCGCGCCCGGCCAGTTCCAGCGGCAGCGCGAC
ATTCTCGGCGGCGGTCAGCGCCGGCAGCAGGTGGAAACTCTGGAACACGAAGCCGACCTC
ACGCGCGCGCAGCTGGGCGCGGGCCTCCTCGTCCAGCGCCGACAGGTCCTGGCCAGCCAG
CGCGATGCGGCCGCGACTGGGCAGGTCCAGCCCGGCCAGCAGGCCGAGCAGGGTGGTCTT
GCCGGAACCGGAGGCGCCGACGATGGCCACGCTGGTGCCTTCATGGACCGTCAGGGTGAT
GTTGTCCAGTATGTGGACTTCACCCTCCGGGCCCTGCACGGACTTGCCGACCTGGTCGAC
GGCGATGGCGACGGGCGCGCTGCGGGGGGACAGGCTGTCGATGAGGAGACTCCAATGCGC
AAGACGGGATGGAGCCGGCGAGCCGGCGCGGTGATGGTGCTGCTGCTAGGGTTCCTGCTG
CTGCCCGGGCTGGCCTGTGCCAAAGGTCCGGCCGGCACCGTGCTGGTGCTCGGCGACAGC
CTCAGTGCTGCCCACAATATCCCTGCCGACGCCGGCTGGGTCAGCCTGCTGCAGCAGCGG
GTCAGGCAGCAGTCGAAAACCCCGGCGCGCATCGTCAACGCCAGCATGAGCGGCGAGACC
ACCGCGGGCGCGCTGACCCGCCTGCCGGCCCTGCTGGCGAAGGAAAAGCCGACCGTGGTA
GTGATCGCCCTTGGCGGCAACGATGCACTGCGCGGGCTGACCCCGGCGCAGGTGCAGGGC
AACCTGGGAAAGATGGTGCAGGCCAGCCAGAAGGCCGGCGCGAAGGTGCTGCTGCTGGGC
ATTGACGTGCCGCCCAACTACGGGCCGGCCTATCGCCAGCGCCTGGCGGCGGCCTACAAG
GCGCTGGCCACGCAGTACAAGGTGCCGCTGCTGCCCTTCCTGCTGGAGGGCGTCGCCCTG
CAGCCGGGCATGATGCAGGCCGACGGCCTGCACCCGACCGCACAGGCGCAGCCAAAGGTG
CTCGACAACGTCTGGCCGCTGCTCAGGCCGCTGCTCTGAACCGTTTGTTTACCTCTTGAC
GGAACTTCACATCGCGTCCACCGTCGATCCGGCATGTTTCACAAAGCTGAAGTTAGAGGG
AATCACATGCGTCAGACGAAGGAGACCTCCGGCTTGGTGCTGGTGGTCGAAGACAACCGC
AACATCTCCGAGATGATCGGGGAATACCTGGAAGGTCGCGGCTTCGAAGTCGACTATGCA
CAGGACGGCCTGGATGGCTACCGCCTTGCGGCGGAGAACAGCTATGACGTCGTGGTGCTC
GACTTGATGTTGCCGCGCCTGGATGGCATCGAAGTGTGCCGTCGCCTGCGCAACGATGCG
CGCAAGTCCACCCCGGTGCTGATGCTCACGGCACGCGACACGCTGGACGACAAGCTCACC
GGCCTGGGTTTCGGTGCCGATGACTACCTGGCCAAGCCGTTCGCGATCCAGGAGCTGGAA
GCCCGCCTGCGCGCGCTGATCCGTCGCGAACGTCGCCAGGTCGGTTCGGAAGTGCTGAAG
GTGGCCGACCTGGTGCTCGATCCGGTCAGCATGCGTGCGACCCGTGCCGGCACCGAGCTG
CAGCTTTCGCCGATCGGCCTGCGCCTGCTGACCATCCTGATGCGCGAATCGCCGCGCGTG
GTCACCCGCCAGGAGATCGAGCGCGAGATCTGGGGCAATGGCCTGCCGGATTCGGACACC
CTGCGCAGCCACCTGTACAACCTGCGCAAGATCATCGACAAGCCGTTCGACCGTCCGCTG
CTGCACACCGTGCAGAGTGCCGGCTACCGCATTGCCGACATCGCCCAGCCGATGGCCTGA
GCAGGATACTCGCCGGTGCAGCAGCAGGCCCGGCCGGGTTGTGGCCACGTACGAGGGCAG
GGCATGACCGGTCTGCACTGCCGCCGGTCATCGCCCATGCACCCGCACGGCGTGGCGCGC
TGCCTATAATCGCAGCGCTCTGACCGGGACTCCGCAATGCCGCACGGCCTGCCGCGCAAG
ATCCGTATCGCCTTCATCCTGCAGGCAGTGTTGGCCAGCCTGGGCATCCTGCTGGGTGCG
TGGCTGGTCTCGCTGGTGATCAAGCACAGCCTGGTGGGCGCTGCCCTGCGCGAGGAGGCG
GCGTACTACTGGACGCTGCACGAAGCGTCCCCGGTGCAGCCACCGCCCAATACCCAGAAC
ATCCGCGGCTACCTGCTGGAAAGCGGGCAGTCGGCACTGTCGTTGCCGGCCAACCTGCGC
AATCTGGAGCCCGGCTTCCACGAACTGCCCAAGGACGACCAGCTGGTGCTGGTTGATGTG
CGCCCGGCTGGCCGCCTGTACCTGGTGTTCCTGCGCTCGCGCGCAGAGATGCTGGCGTTC
TGGTTCGGCATCGTGCCGGTGCTGCTGACCCTGCTGGCGGTGTATGGCGCCAGCTGGGTG
ACCTACCGCGCGTCCAAGCGCCTGGTGTCGCCGGTGAACTGGCTGGCTCGGCGCGTCTCG
CGCTGGGACCCGGGGCATCCGGAAGCGGCCGACCTGGAGCCCAACAAGCTGCCGGCGGAC
ATGCAGGGCGAGACCCGGCAGCTGGCGGCCGCGTTGCACTCGCTGGCCAACCGGGTCAGC
GCGCACGTGGCACGCGAGCGCAACTTCACCCGCGATGCCAGCCATGAACTGCGCACGCCG
CTGACCGTCATCCGCGTTGCCAGCGACATGGCACTGGGTGATGAAAGCCTGCAGCCTCGC
CTGCGCCGCAGCCTGCAGCGCATCCAGCGGGCCGGCCGCGACATGGAAGCGGTGATCGAT
GCGTTCCTGATCCTGGCCCGCGAGGCAGACGTCGAACCGCAGATCGAGCTGTTCGACGTC
AACGACATCGTCCGCTATGAAGTGGACAACGCCAACGAACTGCTGGGGGCTCGCCCGGTG
TCGGTGCACCTGCACAGCGATGGCCCGGTGCAGCTGCATGCGCCGCCGCGGGTGCTGCAG
GTGGTGGTCAGCAACCTGGTGCGCAATGCATGCAGCTACACCGACGAGGGGCGCATCGAC
GTGCATGTGCACAACGATCGGGTGGTGGTGCACGATACCGGCATCGGCATGTCCCCCGAA
GCGCTGTCGCGGGCGTTCGAACCGTTCTATCGCGCCGAACCCAGCCGGCCGCAGGGTACC
GGCCTGGGCCTGTCGATCGTACGCAGGCTGTGTGATCGCTTCGGCTGGAAGGTCAGCCTG
GCCAGCGAGCCAGGTCAGGGCACCGAAGCGACGGTGGTGTTCCGCTGACCCGGCGCCTGC
TGCCTTGGTAGTTGCCGACCTCGGTCGGCGCTTTCAGCAGGATTCACGCCGGTGTCCCAT
GCCAACCAAGGTTGGCATCTACCCGAGCGCGTGTGTGGCGCCCTCCGGCGCACGTCCGCC
TCAGTTGCAGTTGACCTTCGGCGCCAGCGCCCTGGTCCAGATCGCATACCCGGCCGGGGT
CATGTGCAGCATGTCTTCGCGGAACAGCGTCGCATCCGGCTGGCCATCCGCGCCCAGCAT
CGGCGTGTAGATATCGGTGAAGCCGGTGTTGGGCAGCTTGGCCAGCGCGGCCTTGATCAG
CGTGTTGGCCTCGTTGATCGCCGGCAGCAGGTGCGCCCGCGACGGGCTCGGCTTGATCGA
CAGGTACTCGACCTTGGTCTTCGGCAGGTCGCGATGCACGCGCTGCACGAAGGCGACCAC
GTCGTCGCGCACCTGGGTCGGGGTGCGGCCGCTGTTGAGGTCGTTGTCACCGGCGTAGAA
GAACACCTTGCACGGCGCATACGGCACCACGATCTGGCCGGCATACCAGGTGCTGTCACG
CACTTCCGAGCCGCCGAAACCGCGGTTGAATACAGGCTGGCCGGGGAAGTCGGTGGCCAG
GCTCTCCCAGAAGCGGATGGAGGAGCTGCCGATGAATTCGATGCCACCGCGGGGCGGCGG
GTTGGCCTGGTCGGCGCTGGCGAACCGGGCCATGTCGCCGGCCCAGGCCACGTTGGAGAC
CTGTTCGGGTACCCGGGGCGACGTGGTCGGGCCCAGGGCCTGGGCCAGCGGTGCGGCGGT
CAGCAGGCCCAGCATCAGCAGGCAGGTACGGCGACGGGACATCAGGCGCTCCAGCAGGGA
AGGGAACGCCATCATAGAAGCTGGGGCGGGCCGGGGCTTGCCCCTGGCGGTCCATTCACC
GGGCCGGCGCCGGGATGCGGCTGGCGGCCTTGTGGCAAAATGGCGGCCATCTGCCTATTC
CTGTGCACCCATGATTCCCTGCCGTGCGTCTGAGCGGTCGCTGCGCCGCGCCCCTGTTGC
TGGATGTTCCACCCGTGGCTGATCAGTTTGGCCATCTGCCGCGCGGCCCGCGCCGCATCT
TCCAGGCCGCCCGCTGGTCCTGGCAGGGCCTGCGCGCCGCCTGGCTGCACGAATCGTCGT
TCCGGCTGGAGGTCTACCTGCTGATCCTGCTGGCCCCGGTCGCGATCTGGCTGGGCCAGA
CCCCGGTAGAGCGCGCGCTGCTGATCGGCTCGATGCTGCTGGTGCTGGCGATGGAACTGG
CCAACTCGGCCATCGAAGCGGTGATCGAACGTTACGGCAGCGAGATCCACGAGCTGGCCG
GCCGCGCCAAGGACATGGGCTCGGCGGCGGTGTTCGTGCTGATGATGAACGTGCTGTTGT
GCTGGGCCCTGGTCGTGGTTCCACACGCGCTGGCCGGCAGCTACGGCTGAAACCCCATTC
CCCCACTGCCTTGAAGAGATTCCATGTCCTTTGAGTTCCTCGCCGACCCCAATGCCTGGG
TAACCCTTTTCACGCTCAGCGCGCTGGAAATCGTGCTCGGCATCGACAACCTGGTGTTCA
TTTCCATCGCGGTCAGCAAGCTGCCGGAAGAGCGTCGTCCGTTCGCACGCAAGCTCGGTA
TCGCCGTGGCCTGCATCACCCGTATCGGTCTGCTGGTGTCGCTGGCGTATCTGGCGCACA
TGGCGGCCAACCTGTTCACGGTGGCCGGCATGGGCATCTCCATCCGTGACCTGGTGCTGA
TCGTCGGTGGCCTGTTCCTGATCATCAAGGGCTGCATGGAGATCAAGGAACTGATCAGCG
GCGGCGAGGATGAAGATCCGAGCACCACCAAGGCCTCGGCCGTGTTCGGCTACGTGATCG
CGCAGATCGCGGTGATCGACATCGTGTTCTCGCTGGACTCGGTGATCACCGCGGTTGGCA
TCGCCGACCACATCCCGGTCATGGTCGCCGCCATCCTGCTGTCGGTGTTGGTGATGCTGC
TGGCCGCCAACCCGCTGGGCCGCTTCATCGACGCCAACCCGACAGTGAAGATGCTGGCGC
TGGCCTTCATCCTGATGATCGGTGCGGTGCTGATCCTGGACGGCCTGGACGTGCACGTGC
CCAAGCCCTACATCTACGCCGCGATGGGCTTCTCGGTGCTGGTGGAATGGCTGAACCTGC
TGATGCGCCGTCGCGCCCGCGAGCACAACGTGCCGGGCGCTGGTAACTGGTAAGCGCCTC
TGGCATGTAAGTCCCTCAGAACCCCCGGCCCGACCGGGGGTTCTGCGTTTGTGGGGGCAC
GGCTCTGCTACGGCGCTGCGGTTTTTGCACTTGTAGCGGGTTTCCGTGCCCCACTTGTGA
ACCAGGATCAACAGTGTTTTCCCGGGACGAGGCTTAATCCGCCACAGCAAAGCGCGCAGG
CTACGCACTCCCGAATCCCTCCCCCAGGACCCCCCCCATGAATTCCAGAGCCGCCTTGCT
GGCGCTTGCCGTCGGCGCCTTCGCCATCGGAACCACCGAGTTTGCGCCGATGGGCCTGCT
GCCGGTCATCGCCGACGGCGTGGGCGTGGGCATTCCCACTGCCGGCATGCTGATCACCGC
TTACGCCGTGGGCGTGATGCTGGGCGCACCGGTGATGACCCTGCTGATGGGCCGCTTCGG
CAAGCGCACCGCGCTGATGCTGCTGATGTCGATCTTCGTCGTTGGCAACCTGCTCTCGGC
ACTGGCCCCGAACTACGGCCTGCTCTTGCTGTCGCGGCTGGTCACCAGCCTCAACCACGG
TGCCTTCTTCGGCATCGGTGCGGTGGTTGCCGCCAGCCTGGTGCCGAAGGACAAGCAGGC
CGCCGCCGTGGCCACCATGTTCATGGGCCTGACCATCGCCAACATCGGTGGCGTGCCGCT
GGCGACCTGGGTGGGCCAGCAACTGGGCTGGCGCCTGTCCTTCGCCGGTACTGCAGTGCT
GGGCCTGATTGCGATCACCGCGCTCGGCTTCGCGCTGCCGGCATCTGCACCGGGGCCGCG
CCCGGACGTGCGCCGCGAACTGAAGGCCATCCTGCAGCCGCAGGTACTGCTGGCGATGGG
CACCACGGTGCTCGGCGCGGGTGCGATGTTCACTCTGTACACCTACGTGGCGCCGGTGCT
GACCGAACTGACCGGCGCCTCCAACACCTTCATCGCGATGTCGCTGGCCCTGATCGGTAT
CGGCTTCACGTTTGGCAATGGCATCGGTGGGCGCATGGCCGACTGGTCGCTTGATGGCGC
GACCCGCATCCTGCTGGCGGTCCTGGCCGTGCTGATGTTCGTGCTGCCGCTGGCCTTCAT
GCACCACGCCACTGCGGCGCTGGGCGTGCTGCTGTTCGGCGCGGCGACCTTCGCTATCGT
GCCGCCGCTGCAGATCCGGGTGATGCAGGCGGCGAGCGAGGCGCCGGGCCTGGCGTCGTC
GATCAACGTGGGTGCGTTCAACCTGGGCAATGCGGTGGGTGCCGCGCTGGGTGGCGCGGT
GATCAGCTCGGGTTTGGGTTACGCGGCGATTCCGGTGGCCGGTGGCCTGCTGGCGGCATC
GGGGCTGCTGCTGGCGTGGCTGGGGCGTCCCCGCACTGCGGTGGCTGAAGCCTGCTGAGG
GGAGAGGGTTTCCGGCAGGGCTTGCAGCCCTGCACCCGCTGCAATCAACGTCAACGTCAA
AAGCTGGTTATCCGTGGGGTGGCGGGGGGGGTCCGGTTGAGGGGGACGCTGCAAGTACGT
CCATGTAAGCTCGGTCGCCGCATCCATGCG
>contig00038 len=33858 cov=33.9 corr=0 origname=NODE_38_length_33858_cov_33.865677_pilon sw=shovill-spades/1.0.4 date=20220914
GGGGGGGGGGGTGGGGGGGTGTTGGCGCCGGCCGGGCCCCCCACCGGGGGGTTGGGGGGT
CGCCCCCCCCCCCCCCGCCACTACCGATCATGAGAAACGCCGGCTTCTGCCGGCGTTTTC
CGTTTCCAGCAAAAGCGCGCTTACCGCGCCTTCTGGATCACCGCACACGCCAGGCGCGCG
CCGGCATTGCCGGTCGGCTGGGTCTTGTAGTCATCCGCATCGGCGTGGACGATCAGGCCA
CGGCCGATGATGTCGAAGTCATCACCCTTGCCGATGTTGACGTTGCTCGACACCGGGCCG
TCGATGGTGGCCACGCCCTTGTCGTCGGCCTTGATGTTGGGCATGTCGCCGCCGTGGTGC
GGATCGGTGGCGACATTGCCGTGATCCTGCTTGCCCGGGTTGAAGTGGCCACCGGCGCTC
ATGCCGTCCGGGGCGCTGCAGTCGCCCTTCTCGTGAATGTGGAAGCCGTGCTCGCTGCCC
GGCTTCAGGCCGCTGATCTGGCCGGTCACGTGGACCTTGCCATCGACCACCTTGAAGGTG
ACGCTGCCCTTGGTCTCGTTGCCCTGGGTCGGTGCCAGCTCGGCGCTGGCCGCAGCATCG
GCAGCCGGTGCAGCCGCCGGGGCCGGCGTTGCAGCCGGTTCGGTGGTAGCACCGTCGGCC
GGCGCGGCCGGCGGGGTTTCAGCCTGCGGCGCGGCCGGCTGCTGGTTGCAGGCCGCCAGG
CCCAGCGCAGCAATGGCTGCGAACAGCGAAGTGTGGATCAAGCGCATGGAATCTCTCCCT
GGATGATGCCTGCAGTGATCAGCGGACAACCCGGATCACGCCACAGGCGATGCGGACGCC
GGCATTGCCGGCGGGCTGGCTGCGATAGTCGTCGGCGTTGGCATGCACGACCAGTGCACG
TCCGGCGATATCGGTGGCGGCGCCTCCGCCAAGGGTAACGCCCTTGAGGTGGATATCGAC
GTTGGCGCGGCCCTGGGCGTCGGCACGCAGATTGTCCATGTCGCCCAGGTGGTGCTTGCC
GGTGCCGGCGCGGCCATGCGCAGCGCCACCGGGATTGAAGTGATTGCCGGCACTGCTGGC
ATCCACCGCACTGCAGTCGCCGCGCTCGTGGATGTGGAAGCCGGCCTGCTGCATCGGCTG
CAGGCCACCGATCAGGCCGGTGATGTGGATACCGCCGGGCTCCACCATCAGTGCGATGCG
GCCACTGACAATGCTGGCCGAGGCCGGCGCAAGATTGGCCTCGCCCTGCTTCGCTGCGCT
GACAACGGTCGGCGGCGGCGGAGTAGGTTCGGTCTTTTTCGGCGCGCTGCCGCAGGCAGA
CAGCAGCACGGCGGCGGACAACGGCAGGATGACAAAGGACAGACGCATCAAAGACTCCTT
GCAGATGACACTAAGCGTTGCATCGTCCATGAACGATCAACAGTTCGGCAAGCGGGCGCG
AGGATCGCGTGCAGGGGCCGTTCAATGGCCCCCGCGGCGGCGTCCGGCGCCCAGCTTGCG
GGTAAGGGTATTGCGGCCAAGGCCCAGGCGGGCCGCGGCTTCGGCACGGCGGCCGTGGGT
GATCTGCAGCGCGGCCTCCAGCAGGGCATGGTCGACCCGCTCGCGCACCTGCGCGTGCAG
CCCTTCCACGCCTTCGGCCAGCTGACGGCGTGCCCATTCGGCCAGCAGCGCTTCCCACTG
CCCCGGATCGGCGCTGGTGGTGCTGCTGCGACGACCGCGCGTACGGTTGAGCGCGGTATC
GACGTCGGCCACGCCGATGGTGTCGGCGGCCGCCAACGCCGCCATCCGCCAGCACACGTT
TTCCAGTTCGCGCACGTTGCCCGGCCAGTCGTGTTCGCGCAGCGCCTGCAGTGCGGCCGC
GGTCAGCCGCTTCGGCGGCGTATCCAGCTTGCGCGCGGCGGCGGCCAGGAACGTACTGGC
CAGCTGTGCGATGTCCTCGCGGCGCTCGCGCAGCGGTGGCAGCTGCAGGCGCACCACGTC
GAGGCGGTGCAGCAGGTCGGCGCGGAACTTTCCTTGTGCAACCAGCCCTTCCAGGTCCTG
GTGGGTGGCGGCGACCACGCGCACGTCGACGCGGATCAGTTCACGGCCACCGACGCGGAA
GAACTCGCCCTGCGCCAGCACGCGCAGCAGCCGGGTCTGCAACGGCAGCGGCATGTCGCC
GATCTCATCCAGGAACAGCGTGCCGCCATCGGCCTGCTCGAAGCGGCCGATATGGCGGCG
CTGCGCGCCGGTGAAGGCGCCGGCTTCGTGGCCGAACAACTCGCTTTCCAGCAGCTCGGA
CGGGATTGCAGCGGTATTGAGCGCGACGAAGGGCCCCTGCGCGCGCGGTGATTCGCGATG
CAGCGCATTGGCCACCAGCTCCTTGCCGGTGCCGGTCTCGCCGGTGATCAGCACCGCCAG
CGGTGCCTGCGCCAGGCGACCGATGGCGCGGAACAGCGCGCGCATCGGCGGGGTATCGCC
CACCAGTTGCGGCGGTTGGTCGCTATGCGCTTCGGCCGCAGGTGTGGCCGCCGCCAATGC
CGGTGCGACGGCCGGCAGCACCCGTTGCGCCAGTGCCACCGCATCGTCCAGATCGAACGG
CTTGGACAGGAATTCATGCGCGCCACCGCGGAACGCGCCGGCCGTGCTGGCTACGTCGGT
ATAGGCCGACATCACCACCACCGGCAGCTGCGGCAGCGCGGCCTTGAGCTTGTCCAGCAG
CACCAGGCCATCGTCGCCGGGCATGCGCACATCGGTGAACAGCAGCGCCGGTGGCGGGCC
TTCGCTCAACGCCTGCAGGGCGGGTGCGGCGCTGTCGAAATCGACGACCTGGTAGCCCGC
CTCGCGTAGCGCGGTGCACAGCACGAAGCGCACGGCCCGATCGTCATCGACCACCCAGAT
GCACTGCGGGGACGAAGAAGACTTAGACATCGCGCGGGGCCTCCTCGGCCGGGGCAGCGC
CGCTGACGATCGGCAGCAGCAGAGTGAACACGGTATGGCCCGGGCGCGAGCGGTAGGTCA
GCGTGCCGCGATGCTCGCGCGCCACCTGCTGGGCCAGCGCCAGGCCCAGGCCAGTGCCTT
CGGCACGGCCACTCACCAAGGGCAGGAACAGGTGTTCAGCCAGTTCCTCGGGAACGCCAC
GGCCGTCGTCGGCGATTTCCAGGCGCAACGCCAGCGTGTGCAGCTGCTCGGCAATGCGCA
CGCCATGCTCCACGCGGGTACGCAGGGTGATGTTGCCGGCGCCGGCCTGGATCGCGTTGC
GCACCAGGTTCCAGACCGCCTGGGTGAGGCGGTCGGCGTCACCATGGAATTCGGGGATGC
TGGGGTCGTAGTCACGCTGCAGGCGCACCGCCCAGCCGGCTTCGCTCTCGGCTAGGCGCA
GCACGCGCTCCAGCGCGGCATGGATGTTCAGTTCGGCATGCGGCGCGGCCGGGGCCGGCG
ACAGCAGCTGGTCGAGCAGGCCGTTGAGGCGCTCGATCTCCGAACCGATCAGTTCGATCA
GCTCACGTTCGCTGGCGTCGCGCTGCGCCGCACGGCGGGCCAGCAGCTGGGCCGCGCCCT
TCAGCCCGGCCAGCGGGTTGCGCAGCTCGTGGGCCAGCCCCTTCAGCGCCGCGCTGAGCG
CGCTGGGCAGCGCCTGGGTGGGATCGAGTCCTGGGAACTCATCGACCGGATGCGCCTCCA
GCAGCCAGCCGCCATCGTCGCGGCGGCTCATCCAGCCCTCGGCGAAGCGCGGCGCCTCGC
CGGGCACCGCCAGCGCCAGCCGGTTCAGGCGCAGGCTGTCGCGCTCGTCGCGGGCCAGGA
AATGGGCCAACGCCTCGCCCTGCACTTCCAGGGCGGCCAATGGCCGACCCAGCAGGCGCC
GGACGCTGACGCCCAGCCAGCGGGCGAAGGCCGGATTGCAGCCGGCAATGCAGCCATCGG
CCCCGGCCCAGGCCAGCGGCGTGCCCAGGGCATCGAGGGACGGCGGGGGTGCGGGGTCGG
ACATTGCACCAATGTAGTGCAAAACGGGGGGTTCGGGGTCAGAGCCCTTTCCTGGCGGAA
AGGGATCTGACCCCTTGCGCTGCGGGTTCCGGGGACGGATCCCTTTCCGCCAGGAAAAGG
CGCTGACCCCTGCCGCAGGTCGAGCAAGCTCGACCACTACCAGATGCGTGGCCGGTTACA
GCTTCATGTTCAGGCCGACGAACACGCTGCGGCCCGGGGCCGGCGAGAACATCGGGCGGG
CGCTGTCCCAGAAGAAGCTGTCGTACCAGGCGTAGGCGTACTGGCGGCCGGTGACGTTCT
TCAGCTGCAGGTCCACGCTGAAACGCGGGGTGAGCTGATAGGCAGCGCTGAGGTCGAGCA
CGGCGAAACCTCCGAACTTGCCGGCCACGTTGCGCTCTTCCAGGTAGTAATCGCCCTGTG
CACGCGCCTGCAGGCCCAGCCGCAGCGCATTCGTGGCGCGGTAATCCACACCCAGATTGC
TGATATGGCGCGGGGTGGCAGCCACTTCGCGGCCCTGCAGGGAAATGCCGGCATCGCGGT
CGTCGCGGGTGATCTTCGCTTCCTGGTAGGCGTGCGAAGCCCATACCGTCCAGTCGTCGC
CCAGTTGCAGGCTCAACTGCGCATCCACGCCTCGTCGGCGGGTCTTGCCCAGGGTGACCG
TGGTGCCAGTGGCCGGCATGTTGGATACCTCGTTTTCCGCGTCCTGCTGCCACACCGCCA
GGCGCGCCTGGGCGCCCTGGAACGGCTGGAACTTCAGGCCCAGCTCCATGCCGGTGTTGG
TGGACGGCTGCATCGGTGCCTGCCCGGGGGTGAGGTAGGCCGGCGCGGTGGACCCGGTCA
GTACCTGGAAGGTGCGGCCCCAGTTCGCGTAGACGTGGGTGGTCTGGCCCAGGCTGTGGA
TGATGCTCAGCTTGGGCTGACCGATGGTGCCGTAGTCCTGCAGGCGTCCGCGGACGCCGT
TCATCAGGTGCGTGCTGCCACTGAAGCGATCGATACGATAGGCCGGCACGATCTTCCAGG
CCTCGACCGGCTGGTAGATGGCCTGCACGTAAGCGCCCCAGTTGTCGAAGCTGTGGCGAT
CGTTGTTCTGCACCCGCGCCGGCGGCTGGCTGAAATCAGTGGGTTCGGCGTAGGCGTAGC
GCTCGCGGATGTAGCCGTTGTCCTGCTGCTCGTAGTTCAGGCCGCCCTCGACAGTAAGCG
CGGAACTGGCCTGCCAGGTCAGGGTGCTGAGCAGTCCGGCCTGACGCTCGTCCCACATGC
GGCGCTGGCGCGGCAGGTTGCCGGTGGGCAGGTCGCTGAAGGTCACGCGGCGGTCGTCTT
CGTAGCGGTTGTAGTAGAGCCGCGTGCCGAAGGTGAGTGCGTCGGACAGCTTCAGGTCGA
CGTGCGCGGCGATCTGCCGCATGTCGCGGTCATCGCCATCATTGCCGTTGCGCAGCTCGC
TGCCACGGCGGTGCGTGCGCAGTTCCTCGGCGGTCATGAAGCCGGGTTCGTCGGCCTCAT
GGTGGTAGGTGCGCGCCGTCAGGCCCACGCGCAGCCCTTCGTCCAGCGTGCCGAAGAACC
ACTTGCCGCCCAGCGAGTACTTCCTGGAGGTGTCGTGGTCGCGATAACCATCGCTGGCCT
GGGTGCCGACAAAGTAGTTCTGCGCGAAGCCATTGGCTTCGCGGCCAACCGCCAGCTGTG
CATCACGGGTGTTGTAGCTGCCGTAGGCCAGGCGCGCATCGGTGTAGCTGCCACCCTGGC
GCGTACCGAAGTTCACGTTGCCGCCGATGTTGTGCAGGCCATAGCGCGGATCGTTGGTAC
CGCGCACTACTTCGATGTAGCTGATGTCCAGCGGAAACACCATGTCGATGAAGCGCTGGT
TGCCGCTGTTGACGTTGCTGGGGATGCCATCGATCAGCGTCTTGATGGCATTGAGGTAGC
CCTCGCCGTTGAAGGCGCGGAAGCTGACCTTGCCCGATTCGGCACCCTGCCGCGTTTCGG
TGAGCTGGATGCCGGGCATCTGCCCCAGCAGCTCCCAGCTGTGCGAGACGTTGCGGTCTT
CGATCTGGTCCGCGCCGAGCACGTCCACCGAAGTCAGCACCTGGTGCGCGCTGAGCTGGC
CTTCGCCATGCTGGTGCACCTGCACCTTGCCGAGGGTGAGCGCGGCATCGGCGGACTGTG
CGAAAGCTTCAGGGGCGAACGGAGCGGCCGCGAGGGCGGCCACAAGGGTGGGAGTCTTCA
TGGGAAGGGGCGGCTGCGGTGAAATGTAATCATATAACATTTCACATGCACGCTTTTGCA
GCGTCGAGCAAGGCTCGGCGCTACAAGGGTGGGAGCCGTGGGGATTACACCGGGTAGCCG
GTGGCTTCCCGTGCCTTCTTCCAGGCGGCTTCGAATTCACGCGCGGAGATTTCGTCGTCC
TCGTCGAAATCCAGGAACGACACCGGCTGGTCGGCCAGCAGGAAACGGTCATCGCTGTGG
GCGTGCTCGTCGGCCCAGACCATCTTGGTGCCGTAGATTTCCACCTGGCGCACGATCTTC
TCGCCACGGGCTTCCATCAGCACGTTGCCCTTGCCCAGGCCCGATTCGGCCCAGTGCTTG
TAGTACTTCTTTGCGGCGGACTTCGCGTCGGGTTTTGCGTTGTGCTTTGCGTAGGTCATT
GCAGGGGTCCTGGCCGCAGGCGCGGCCGGAAAGTTCGGAATGGCGCCATTATCAGGCATC
CGGGGTCAGAGCCCTTCCCTTTGGAAAGGGATCCGACCCCTGCTGCTTCAGTTCGGCAGG
GGCACGCCCTTCGGCCACAGCATCCAGATATTGCCCTTCTGCTTCATGTCGCCGGCCAGC
TTGCCGGCGGCATCGCCGCTGCCCCAGTAAAGGTCGGCGCGCACCTCACCGGCGATGGCG
CCGCCGGTGTCCTGCGCGGCCACCGGGCGCACCACCGGGGTGCCGTCCGGGCGCGTGGTG
GAGAGCCACAGCAGGCTGCCCAGCGGCACCACGCTGCGGTCCACCGCCACGCTGTAGCCC
GCGGTGAGCGGCACGTTCAGCGAACCACGCGGGCCTTCCGGGCTGTCCGGGTTGCGCACG
AAGAACACGTAGCTGGGGTTGCTGCGCAGCAGTTCCGGCACGCGCGCGGGATTGGCCCGG
GCCCAGGCGCGGATCGCGTCCATGGTGACGTCTTCCTTCTTCAGCTGGCCCTGGTCCACC
AGCCAACGACCGATGGCGCGGTAGGGGTGGCCATTCTGTTCCGCATAGGCCAGCCGCACC
TGCTTGCCATCGGCCAGGCGCACGCGGCCGGACCCCTGGATCTGCAGCAGCTGCAGGTCC
ATCGGGTCGGTCAGCCACGCCAGCACCGGGGCGTTGGCGCCCTTGGCCGCGATGGTGCCG
GCGTCGTCATAGGGCTTGAGCACCTTGCCTTCGACGCGACCGCGCAGGCGCTTGCCCTTC
AGTTCCGGGTAGAGGCTCTCCAGCTGCACCACCACCAGATCATCGGGCGTGCCGTAGACC
GGCACCGTCGCCTTGTCGGTGCGGGTCAGGCTGCCGGCATAGATCGGCTCGTAGTAGCCG
GTAATCAGTCCGTCGGCCTGGTGGCCACCGGCACGCAGCGCATAGACATCAAGGTCGCGC
TGCAGGAACTGGCGGATCGCGGCCGGGTCCTTGTCTGACACCGCTGCGGCGGTGGCGCAG
GGTTTGGCCCAGACCGCATCGTTCTTCAGGCGGGTGCAGCTGCTGCGCCAGGCAACGAAG
CCGGCCTGCAGATCGCTGTCGGAGACGGGTGGCAGCGCGCTCCATGCAGCCTTGGCATAG
GTGGCCGCGGGCAGCGTGACCGGCGTCGGCGCTTCGGATACGGTGCGGGGGGCGGTGGTG
GAGCAGCCTGCGAGCACGGCCACTGCCAGCAGGATGCAGTGCTTGCGCTTGAAGAAGGTA
GCGGAATCGATCATGCCGCCATGGTGGAGGGCGGGCCGCTGGCGAGCAAGCCATGCCAGG
AGTCCGCGTTCATCACCAACGCATCCGGCCCAGCACCGGATTGCCCGCCAGGTGATGCCG
GGCGACGGCCGCCACGTGCAGTGCAACCAGGCCCGCCAGCACCATGCAGGCGTATTTGTG
GGTGGCGTTGAATGCAGCGGTGGCCACGGGTTCGGAGAGCGGCGCGGGGATCACGACAAG
ATGGAACACGTCGATGTCCCGTTCCATCATCAGCACACCGGTTACCAACACGACGGTGGT
TACCGCGTAGAGGGCCCAGTGCGCGATTCGTGCCACCGCCTCGCCAGGATTGTGGCGACG
GCTGCCGACGATCGCCAGGCACAGGCGCAGCACGAAGAACGGAATCAGCACCGTGGTGAG
CGAGACATTGATGAAGCCGATGCCCTGCTTGAGGCCGGCCGGGGCATCGGCGAATGCCAC
GTAGAAGCCACTGAACGTAGCCCACAGGATAATGGCGGCAGAAAACCAGTGCAGCAGCAC
CTGTGTTCTGGAATAAGGCATGGCGTGTCGCTCCGGCAATCAAGCGCAGCGACCTTAGAC
GTTTGCCGACGCGTACTGAATCAGACACCTTGCAAATGCAGGCCGCACCGCTGCAATTCC
CAACGCAGGTCACGCCCTGCCGGCGATCACGGCGTCTGCAGCAGAAGCGAATGCAGGATG
CGGGCGTCCTCTGCGTCCAGCGTCATCGGCAGGTCATCGCGGCCACGGAAGCGGCGGTGG
AAGGCGGCGACGGTGGCTTCGCGGTTGTCCAGTGGATAGCCGAAGCGGGCCAGCGCATTC
CACGCGTCGAAGCCTTCCGGTGCCGCGCCGTCGGCGGCGCGCGGCCACACCCCGAAGCCG
GCCTCGGCCAGCTGCTGCCAAGGGAAGAAGCGGCTCGGATCCTGCTTGCGCGTCGGCGCC
AGGTCGGCATGGGCGATGACCTGACGCGGCGGGATGTTCAGGCGGGTGGTGAGATCGCGC
AGCAGCAAGATCAATGATTCGATCTGCGCCTGGCTGAACGGGCTGCGGCCATCGTTGTCG
AGCTCGATGCCGATCGAGGCCGAGTTGAGATCGGTGATGGTGCCCCAGCGCCCGGCACCG
GCGTGCCATGCACGGCGCTCATCGGCGACCAGCTGGTAACGTCGGCCATCGGCGCCGATC
AGGTAGTGCGCACTGACCGGCCCACCGCTGTTGGCGGTACGCAGCGTATGCAGGCTCTGC
TGCACCGACTTCTGCTCGGTGTGGTGGATGACGATGATGACCGGCGTGCGCGCGTTCTGG
TTGGGTGATGGCACCCAGGTGGCGAGCGGGTTGCGGGTTTCCTGCGGCGCGGAGGCACAG
GCAGCCAGCAGCAGGCAGGCCGAGAGCATCAGGACAGTGCGGATCGGGTGCATGGCCTGA
TTGTGCGCGATCAGGCGCGATGATGCATGTCACAAGGAAGATTCGGTAGGTCCACGCCAG
GCGTGGATGCGCCACTCCGGCTGTGCCGACCAACGGTCGGCACCCACCAGAGCAGACCCA
GCCCCCGTGCCAAGCAAGCTTGGCACCTACCAGAACGAGGACAGTGGAAGTGCCGACCAA
CGGTCGGCACCCACCCCGTCCATGCACCGCTACTTCAGGCCTCGTAGGCGGATTCGCCGT
GCGAAGTCACATCCAGGCCGGTGCGTTCGGCCTCTTCGGTCACGCGCAGGCCGACCACGA
CCTTGACCACCAGCAGGATGACCGCGGTCACCACCGCCGACCACACCACGGTGAGGCCGA
CGCTGACCACCTGCACCCAGACCTGATGGGCGATATCCAGATCCGCCTTGGTACCACCCA
GCGACTGTGCACTGAACACACCGGTGAGAATCGCGCCGACGATGCCGCCGACACCATGCA
CACCGAACACGTCGGCGGTGTCGTCCACCTTCAGCAGGCGCTTGAGGCCGGTGACGCCCC
AGACGCAGACCACGCCGGCCACGAAACCAATCACGATCGCGCCGAGTGGGCCGACGGTGC
CACATGCCGGGGTGATGCCGACCAGGCCGGCCACCGCACCCGAAGCAGCGCCCAGTGCCG
ATGGCTTGCCCTTGCTGATTGCTTCCACCAGCGTCCAGCCGAGCACGGCGGCGGCGGTGG
CCAGCACGGTGTTGAGGAAGGCCAGCGAGGCCACGGTATCGGCGGCGGCAGCGGAACCGG
CATTGAAGCCGAACCAGCCCACCCACAGCAGCATCGCGCCGATGTAGGTGAACGGCACGT
TGTGCGGCTTCAGCGCGGTCTGGCCGTAGCCCAGGCGCTTGCCGACAAACCAGGCAGCCA
CCAGGCCGGCAACGCCCGCATTGATGTGGACCACGGTGCCGCCGGCGAAATCGATCGCGC
CCAGCTCGCCCAGGTAACCGCCACCCCAGACGATGTGGGCCATCGGGATGTAGCTGAGGG
TGAACCACAGCGCCGAGAACAGCAGCACCGCGCGGAACTTGATGCGCTCGGCGAAGGCAC
CGACGATCAGCGCGGTGGTGATGCCGGCAAAGGTCGACTGGAACGCGACGAACAGATAGT
CCGGCAGTCCCTTGATCGGCGTGTGGCCGACCGACTCGGGGGTGAAGCCCTTGAGGAAGG
CGAACTCGGTGAACGAACCAAAGAACGGATTGCCCGCGCTGAACACCGCGCTGTAGCCGT
AGGCCACCCACAGCAGCAGCACCAGCGAGAACACCACCAGGATCTGGCTCAGTACCGACA
GCACGTTCTTCGAACGCACCAGGCCGCCGTAGAACAGGGCCAGGCCCGGCACGACCATCA
GCAGCACCAGCAGGGTGGAGGTGAGCATCCAGGCCACGTCGCCATGATCATAGGCGGCGG
CCGCTTCGGCCACGGCCGGCGCAGCGGCTGCAGCTGCAGCTGCAGGGTCCTGCAGCGGTT
CAACGGCCACGCTTTCGCTCGGCAGCGGCGACACCTGCGCCTGGGCGTGGGCATTGCCCG
GCCAGGCACCCGCGGCCAGCGCACTCAGCAGCATCAACAGGCACACGATATGGAACCGGG
CTTGCCACCCGGTGAGAAGGCGCATCTTCATGGGGGAGTCTCCGGAAGGGGGTTACAGCG
CGTCGGCACCGATTTCGCCGGTGCGGATGCGGATGACCTGTTCGACGGCGGTGACGAAGA
TCTTGCCGTCACCGATCTTGCCGGTGCCTGCCGACGACTGGATCGCTTCGATCACCGCAT
CGGCACGTTCGTCGGTGACCACGGTTTCGATCTTGATCTTGGGCAGGAAATCGACGACGT
ACTCGGCGCCGCGATACAGCTCGGTGTGGCCCTTCTGGCGGCCGAAGCCTTTCACTTCGG
TCACGGTGATGCCCGACACGCCTGCGTCGGACAGGGCCTCGCGGACCTCGTCGAGCTTGA
ACGGCCGGATGATGGCGGAGATCAGTTTCATGCGCATGTCCCGAGGGTGGATGGGGCCAG
CGCGCCAGCGCGCGTTGGCATCAGGCAACCAGCGGCCATCACTGTGATGGCCGTGGCTGT
TGCACCGGACACGTACAGCGCCGGGACGGCCGTGCCTCTCTCCTTGCACGACCGACGCGG
GAGGGAGGGCGGCCCTGGTCGCGTATCCGGTCTTTCTCTTGCCCCTGGATAAGCGGGCCA
AAGGCCCGCGTTCCAATGCAGCGGACTGACAGTCCGCTCTACAACGGCGGGCCTGCGCCC
GCCTTGCGGCTCCCCAGCCGCGAAAACGGAAGCGATGGCGGCGGGTGGGAGGGGGAAACC
CACCGCCATCGCATCCGGTCAGCTGGCGTAGTACAGCTGGTACTCCAGCGGGTGGGTGGC
CGCGCGGAACTTGGTCACTTCCTGCATCTTCAGCGCGATGTAGCCGTCGATGAAGTCATC
GCTCATCACGCCACCGGCCTTCAGGAACTCGCGGTCCTTGTCCAGCGCTTCCAGCGCCTG
GTCCAGCGAGGAGCAGACCTGCGGGATCAGCTTCTCTTCTTCCGGCGGCAGGTCGTACAG
GTCCTTGTCGCTCGGTGCGCCCGGGTCGATCTGGTTCTTGATGCCGTCCAGGCCGGCCAT
CATCAGCGCAGTGAAGGTGAGGTAGCCGGACTGGATCGGGTCCGGGAAGCGCATTTCGAT
ACGGCGCGCCTTCGGGTTGGAGACCCACGGAATGCGGCACGATGCCGAACGGTTGCGGGC
CGAATAGGCCAGCATGACCGGCGCTTCGAAGCCCGGCACCAGGCGCTTGTAGCTGTTGGT
GCCCGAGTTGGCGAAGGCATTGATGGCCTTGGCGTGCTTGAAGATGCCGCCGATGTACCA
CAGCGCCAGCTGGCTCAGGCCGCCGTAGCCGTCACCGGAGAACAGGTTGGTGCCGCCCTT
GGACAGCGACTGGTGCACGTGCATGCCGCTGCCGTTGTCGCCGACGATCGGCTTGGGCAT
GAAGGTGACGGTCTTGCCGTTGCGGTGCGCGACGTTCTTGATCACGTACTTCATGCGCAG
CAGTTCGTCGGCCTTCTGCACCAGGGTGCTGAACTTGGTGCCGATCTCGCACTGGCCGGC
GGTGGCCACTTCGTGGTGCTGCACTTCCACTTCGATGCCGACCTGTTCCAGGGTCTTGCA
CATCTCGGCGCGCAGGTCGTGCAGGGTGTCGGTCGGCGGAACCGGGAAATAGCCACCCTT
CACGCCCGGACGGTAACCGCTGTTGGCGCCGTCGTACTTGGCGCCGCTGTTCCAGGCGGC
TTCTTCGGAATCGACCTTGAAGAAAGTGTTGCCCATTTCATTGGCGAAACGGACCGAGTC
GAAGATGAAGAATTCCGGCTCCGGGCCGAAGAACGCGGTTTCGGCGATGCCGGAGGACTT
CAGGTAGGCCTCGGCGCGCTTGGCGATGCCGCGCGGGCAACGGCCATACGGCTGCATGGT
GGCCGGGTCGAGGATGTCGCAGCTGATCACGATGGTCGGATCGGCGTAGAACGGGTCGAC
GTAGGCGCTGGCGGTATCCGGCAGCAGCACCATGTCCGACTCGTTGATGCCCTTCCAGCC
GGCGATCGAGCTGCCATCGAACATCTTGCCTTCTTCGAACAGCGACGGTTCGACGATGCT
GATCGGGAAGGTCACGTGCTGCTCGACACCACGCATGTCGACAAAGCGCAGATCGACGAA
TTCGATCTGGTTGTCCTTGATCAGCTTCTCAACGTTTTCCACGGACATCGGTACGACCTC
GGATGGGGATGAATGCCTGCTGAGGTAGAGCAACGACCGTGCCAACTTTTCAGATGCCGC
AAGTCATTGATTTCATGAAGGCCGCCCCGTGCGGGTGCAGAGCGCGGCGCACCAAACGAG
TGCACCGACCACCAGACGCACCCGTTTGGTGCAGCGCGGATCGTCTATCCTCTCGCCCTT
CTTCCTTCCGCCGCGCGTGCACGCACCGTCCATGTCCGACCTGCTCTCCGCCCTGCTGCT
GGGCATCCTCGAAGGCTTGACCGAGTTCCTGCCGATCTCCAGCACCGGCCACCTGCTCAT
CGCCCAGCACTGGCTGGGTGCCCGTTCGGACTTCTTCAACATCGTCATCCAGGCCGGCGC
CATCGTGGCCGTGGTACTGGTGTTCCGCCAGCGCCTGCTGCAGCTGGCCACCGGCTTCAA
CCAGCGCGGGAACCGCGAGTACGTGTTCAAGCTGGGCGCGGCGTTCCTGGTCACCGCGGT
GGTCGGCCTGGTGGTACGCAAGGCCGGCTGGTCGCTGCCGGAAACGGTCAGCCCGGTGGC
CTGGGCGCTGATCATCGGTGGCGTCTGGATGCTGCTGGTGGAGGCCTACACCGCGCGCCT
GCCCGACCGCGACCAGGTGACCTGGACGGTGGCGATCGGCGTCGGCCTGGCGCAGGTCGT
GGCCGGCGTGTTCCCCGGCACCTCGCGCTCGGCCTCGGCCATCTTCCTGGCCATGCTGCT
GGGCCTGAGCCGCCGCGCGGCCGCCGCCGAGTTCGTGTTCCTGGTCGGCATTCCCACCAT
GTTCGCCGCCAGCGCCTACACCTTCCTGGAAATGGCCAAGGCTGGGCAGCTGGGCAGCGA
GAACTGGACCGACGTGGGCGTGGCCTTCCTTGCCGCGGCCGTCACCGGCTTCGTCGTAGT
GAAGTGGCTGATGGGCTACATCAAGTCGCACAGGTTCACCGCCTTCGCCATCTACCGCAT
CGCGCTGGGCGCGGCACTCCTGCTGTGGCTGCCTTCCGGCAGCTGAACAGCACCGGGGCA
TGGCAACCCCGTTGCCGGCCCTACCCCGTTTCCCCCACGGTTCCCCAAGGAGAATCACCA
TGAACCGCAAGCTCACCCTGCTCCTCCCGCTGGCCCTGATGGCCGCCTGCAGCCAGACCC
CGGCACCGGCCGGCACCGGCGGCGACGACGTGGCCCCGGCCGCGGCCAAGGCAGCAGACC
AGCAGACGCTGGCGCACCTGGATGCGCAGCGCCTGCAGAGCCAGCACTGGCTGCTGCAGC
AGGCCACCGGCGCCGACGGCAAGCGCATCGACGCGCTGTTCGCGCGCGAAGACAAGCCGG
TCACCCTGGACTTCGCTGATGGCCGCCTGTCGGTCAGCAACGCCTGCAACCACATGGGTG
GCGGCTACACCCTGGCCGACGGCAAGCTGACGGTCAGTGCGATGGCCTCGACCATGATGG
CCTGCACCGACAAGGCGCTGATGGCGCTGGACGAGGCCGTGTCGAGCCGCCTGCAGGGCG
AGCTGAAGGCCGAGCAGGATGCCGATGGCAAGCTGACCCTGACCACCGCCAAGGGTGACA
AGCTGCTCTTCACCCCGGAACCGACCGCTGAAACCCGCTACGGCGGCGCCGGCGAAACCG
TGTTCCTGGAAGTGGCTGCGAAGACCGAGAAGTGCTCGCATCCGCTGATCCCGGACTACC
AGTGCCTGCAGGTGCGCGAAGTGAAGTTCGACGACAAGGGCCTGAAGCAGGGCGAGCCGG
GCAAGTTCGAGAACTTCTACGGCAACATCGAGGGTTACACCCACGAAGACGGCGTGCGCA
ATGTGGTGCGCGTGAAGCGCTACGAGGTGAAGAACCCGCCGGCCGATGCGCCGTCGCAGG
CGTACGTGCTGGACATGGTGGTCGAGTCGGCCATCGAGAAGAAATAAAGCGATGGAAGGG
CGGCCGAGAGGCCGCCCTTCTTCATGGTCGGTAGTGCCGGCCGCTGGCCGGCTGCCCTGC
GCGGCACTGCCAACACACGGATGCGGCCGGCCAGCGGCCGGCACTACCCGGATGCATCGG
GAGATCGGCATGAAGCACGTCCCCGCCCTCATCATTGCTGCGCTGCTGGCCATGTCCGCG
AATGTGGCCGCTGCCAGCACGCCCGGTACGCCCGGTACGCCCAGCACGCCCAGCACGCCC
AGCACCGATCAGCTTGAAGCACACCTGTGGCAACTGGTGCGTGCCACCAACGCGCAAGGA
AAGCGCATCGACGCGTTGTTCGTCCGCGGTCGCGCGCCCTACACACTGCGCTTCCAGTCC
GGTTTCATGAGCGAGTTGAACCTGTGCAACCACGTCAGCAACGAGTACCGGCTGCAGGGC
AACCTGCTGATCCTGCGCAACAGCGTGCAGACCACAGCGCTATGCGTCGATCAGAGACTG
CCCACGCAGCAGAAGCTCGCCGGAAAGCTGATGCACGGCGAAGGCTCGGCACCGACGCTT
GCGCTTGACGACCGCGGCGCGCTGGTGCTGCGCAACGCGAGGGGCGACACCGCAGTGTTC
GAACCGGCGGCGCTGCAAGCGGATGGAAGGTAGGGCCGGCCGCTGGCCGGCATCTTCCCT
GTGTTGCCGCCGTTGCCTGCAGCAGCCGGCCCGCGGCCGGCTCTACCCTGTGTGCTGCTC
AGCCCAGCGCCGGGTTCAACGTGTAGGTGCCGTGCAGTGCGGCTTCGGCCAGCACGTGGC
CGTGCATGGCGCGGTACGCGTCGGCGGCGGTGAAGCGCTGCGGCAGGTCCAGCGACGCCA
CGTCCAGCGCGAATACCCGGAAGAAATAGCGGTGCATGCGCTCGTCGTTGAACGGCGGAT
ACGGGCCGTCATAGCCCAGGTAATCACCGGCCATGTCCGGGTTGCCCGCGAACCAGCCAG
TGAAGTCGTTCAGGCCCTGGCGGCTGCCGGCCGGGCCGGCGGGTGCGGGCTTGCCCTTCA
CCACGAAGCCGTCGCTGCAGCTTCCAGCGGCGATCTCCTGCACCGTGGCCGGGATATCGG
CCATCACCCAGTGCACGAAATCGCAGCGCGGCTGGTCGCGCGGCACGCTCATGTCGCTGC
GGCCAACCGTCTCCGGCACGGTCGGTACGTCCGGGTCCACGCATACCAGCAGGAACGAAC
GGGTGCCGGCCGGCGCCCCGCTCCAGGCCAGGTGCGGGTTGCGGTCCGGGGCGAAACCGT
TGGCGTCGCCCGCGGCGAACTCACGATCGATCGGTGCGCCGTTGGTCAGGCTGTGGCTGG
TCAACTGCATCGGACTCTCCTCACTCTTCCGGGTAACCCAGACGCACCGCAACCGGGGTG
AGCTGGGCGAAGGCGGCGCTCATCACGTCGCGGTAGTTGCGCCAGTGGCCGGCCGGCAGG
CGCGGGGCTCCCAGCTGTGCCGGCGGCGGCATCGGCCGCTCGAACAGGCGGCCCAGCAGT
TCGGCCATCGCCTGCGGATCGTTGCCGATCTGGTCGATGCGCAGCAGCACGTGCGGGTAC
AGGTCGTCCTCATGCAGCGTGGCGATCTGGGTCAGCGCGCGGGTCAGCCATTCACTGGCT
TCGGCCAGCGACGTCATCGCCAGCGGCGCGGCGGCACCGTAGGCCACCCAGTCCAGCAGC
ATGTCGCGCGGGTCGCGCAGCACCAGCACCAGGCGGCCCTGCGGCAGCTGCGGGCGCAGC
GCCCACAGCAGGGCGTTGTCCCACCACAGCAGCCAGTCGATCACGGTGTCGCTCTGCAGG
CCACGTGCCGGCAGCTGTTCACGCCAGCGCTGCACCAGCCGCTCCGGCGTCAGCACGCCT
GAGGCCAGGTCCTGCAATGTGTTGTAGTTCTGGAACGCATCATCGGGCGGCGTGTTGGTG
TAGCGGTCGCTGCGCAGCACCGGGCTGGCAGCAGCCAGGCCGGTCGCCACCCGCTCAACG
CCCGAACCCGGCGGGCCCCAGAGGAAGATCGGCGCGGAGCTGGCATCGCCGTCGATGCTG
CCCTTGTCCGGCCAGCTCGGCGGGGACTTGGCCTGTGGCGGCAGTGGCAAGCGCTGCGGC
GCCTGGTCAGCCTGCAGCGACAGCCAGGTGCGCAGGGCGTCCTGCGGCTGCCCGGCGCGG
TCCTGGATCTCGCCCATCCACGTCCGCAGGTCGGCGCGATGCTCTTCCGGCGCCAGCTCG
ATCAGCGCCTGCACGCGGGCCACGGCGGCGGCGGGATCGCGCTGCAGCAGGCCTTCGACC
AGCCGGGTCTCGCCGCTGACGCGGCCCGGTTCCAGGCTGACGATGCGTTCGGCGATCGCT
TCGGCCTGAGCATGTTCGCCGGCCATGTCATGCAGGCGCAGGCGCGCCTCCAGGACCGGC
AGATGCGCGGGCATCGCCGCCATCCAGCGCTCGACCGCGGTCACGGCGCTTTCGCTGCCC
ACCTGCTCGATGGCCAGCCGTGCCAGCCACACATCGTGCAGCTGGTCATCGGTATCCAGT
ACCGCATCCAGGCGTGCACGCGCTTCATCCTCGCGCCCCAGGCGCTGCCATGACATCAGC
AGCAGCTGCAGCACCTGGCGGTCTTCCGGCTGCGTCTCCAGCAGCGGCAGCAGGTAGTCC
AGGGCCTGCAGCGGCTGGCCATTGCGCAGCGACAGTTCACCCGCCAGGCGGCGCATCGAC
GGTACGTCCATCTCCGGCTGCTGCAGGGCCACCTGCATGGCTTCGGCGGCGGCAGGTACG
TTGCCCTGGCGCAGTGCCAGCTGCACCACCAGCCCATGCAGCGAGGACAGCGACGGATTG
AGTTCCAGCACGCGGCGGAACGACTGCTCTGCAAACGCCAGCATGTCCTTGCCCAGGTAG
GCAAAGCCCAGTGCGTACAGCACGCGGGTATCGTCCGGCAGTGCCTTGCTGGCAGCCGAC
AGCAGCGCCAGTGCACGGTCGGCGTCACCGCGGCGCAGTGCAACCATGCCGTCGATGGTC
AGCAGTTCCGGATGATCCGGCTCCACGCGCGCGGCCAGGGTGGAGATGCGCTGCGCTTCG
TCGAAGTCATTGCGGCCGATTGCCAGGTGCGCCTGCATCAGATAGGCGGAGAACGAGTTC
GGATCGAGGCCGGTGGTGCGCACCAGTGCTTCGTCGGCACCCTCGAACTGGCGCAGTGCC
AGCAGCAGGCCGGCATGTTGCAGGTGCAGCTGGGCATCGTCCGGGGCCAGCCGCAGCGCC
TGCTGCAGGGCCTCCATCGCCTCCTCGGCGTTGCCCTGCTGCTGCAGCGCAAGCGCCAGC
CAGCGGTGGGCGTTGGCCTGGCCGGGTTCGTCACGGGTCCACGCCTGGGCCAGCTGCACG
GCCTGGTCGGCCTGGTTCTGGCGCAACGCTTGGATGATCTGGTCTTGCATGGCAGTCCGG
TTCAAGTGCAAAGCCGCATTGTAGCGGGCTGCGCGCTGTCGCCGGTTCAGGCCTGCAGGA
CCCGCTGCAGGCGCTGGGCGACCCAGCGCTCGGAGAAGCCGTCGCCGCGCCAGTTTTCGA
TGAACCCGCAGTGGCCGCCCCAGCAGGCGGTTTCCAGGCGCGCCTGGCCCGGCAGCTGCC
AGTTGCTGAAGGTTGCGTACGGAATCACCGGGTCATCCTGCGCCATCAGGATGTCGGCCG
GTACCTGCAGGGACGACAGGCGGTCGCCGGCGATCGAGTAGCCGTCGAAATAGGCCTGCA
GCGAACCGAAGCTGGTGTGGCGCTCGACCAGCCAGGCGGTCAGCGCGCGGATGTCCAGCT
TCAACACGCGGTCGTCGCAGTCGCTCAGCTCGGGGAACAGATCGCGCTTGCGGCGCAGCG
AGCCGGCCCATTTGCGGCGGAAGTACCAGTCGTACATCGCCGGGCCGTTCTCGATGCTCT
CCATCGTCAGCGCCGGGTCCAGCACCGGGCACACCGAGGCGACGCGCAGCAGCGGCACGC
CGGCCGCCGGCGCGCGCAGGGCCAGGCGCAGCACGAAGTTGCCACCCAGCGAATAACCGG
CGGCCACCAGCGGCAGCTGCGGCCAGCGCTGGGCGATATCGCCCGCGGCGTGCACTACTT
CATCGATGAGATTGGAGTGGAAGATGCCGGGGTTCAGGTGATGGGTGTTGCCGTGGTCGC
GGAAGTTCAGCCGCACCACGTCGAAGCCCTGCTCGATCATGCGCGCGGCGGCCATGCGCA
TGTAGCTGGATTCGGCACTGCCTTCCCAGCCATGCAGCAGCAGGGCGATGCCCTTGGGCT
CGCGGCCTTCGACATGGCTGTGCCAGCCCTGCAGGCGCACGCCATCACCACCATCGAGGA
TCAGCTCTTCGCTGACCGCACCGGTGGCCGCCAGCAGCAGCAGGCCGCGCTGCAGGCGCA
TGCGGCTGGAGCTGAGCATCGACTGCAGGTGCGGATTGCGCAGCCAGCGCGGCGGCTGAT
AGTCAGCCGCATGCAGCGTCGGCGTACCGGCGTCCAGGACAGGTGGCGGGATCAGGGCCA
CCGCAGCCTCACCCGGCGCTCATGGCCGCCACGATGCGCGCGCGCGAGGTTTCCGCGATG
CGCCGACGGCCTTCCAGGTCCTGTGCACCGATCGGCGCCAGGAAGTGCACTTCCGCACGT
CGCGCCGGCTCGCCGAGCAGGCGCAGGAAATTGGCAAAGAAGCTCTCGTTCGGGCCGAAC
GCGACGATGGTCTGCGCGTCGCCCTTCGCCCCGTACACCAGGGCCACCGGCTGCACCGGC
ACGCCGGTCTCGACCGCGGCCTGGAAGATGCGGGCGTGGAACGGGCCCACTTCGTGACCG
CCGCGGGTCCGCCCTTCCGGGAACACGCCCACGGCCTTGCCCTCGCGCAGGCGGTCGGCC
ATCACCTGCATCACGCCACCGAGCGATTCGGTGTTGCCACGCTGGTGGAAGATGGTCTGG
CCGCGCGCGGCCAGCCAACCCACCAGCGGCCAGCTGGCGATCTCGCGCTTGGCGACGAAG
CCCATCATGCGCTGGCTGTGCAGGATGCAGATATCCACCCAGCTGACATGGTTGGCCACG
AACAGCACGGCACCGGGCAGCGGCGCGCCGACCTGCACCAGGCGGAAGCCGAAGATCCAC
ATCAGCCCGCCCTGCCACCAGTTGACCACCTTGGCGCCGAAGGTCGCCTCGCCCACGCGC
AGTTCGCCCCACGGCGGAAGCATGCCGATCAGGATGAGCGGCAGGAACACGATGATGTGG
ACCAACAGCAGCGGTACGCGGTACAGGTAACGGCACACACGCGCCACGCCGCCACGGGGG
GCCGGAGTGGGGGAAGTCATCCGCGCACGATACCGGAGGGCCGTCATCGCTGCCAGCCGA
TTTAGGCCATAACCGCCATCGACCGGGGCAATCGGCGGGGAACGCTGGGTTCCGCTGCCG
TCAACGAGCCCCAGGGGGGCTCAGCCGTGACCGGCAGCCACCACCGCCAGGGTCAGCCGC
GAGATGCATACCAGGCGGCCCTGCTCGTCCTCGATGCGGATCTCCCACAGCTGGGTGCTG
CGGCCGACGTGCAGCGCGCGGGCGGTGCCGGTGACCGTGCCCGAGCGCACGGCACGCACG
TGGTTGGCATTGATCTCCAGGCCCACGCAGACCTGCTTGCCGGTATCCACGCACAGGTTG
CCGGCGCTGCTGCCCAGGGTCTCGGCCAGCACCACCGAGGCACCGCCGTGCAGGATGCCG
TAGGGCTGGCGGGTGCGCTCATCCACCGGCATGGTGGCCTGCAGCCAGTCCTCGCCGGCG
GCACTGAAGACGATGCCCAGGGATTCAATCGCCGTGTTGCGGCTGAGCGCGTTGAGCTGC
TCGATGGAAACGGCTTCGCGGAACACCTGGGCCATGCGGGTACCTTCAGAGGATGGGAAC
GAGACCGGCGCCGAATGCGGTCAGCATGCGCACCAGCAGCCACTTCGGGCCGACGTTGAC
TTCGGGGAAGTCGCCGACGGCGACGTAGCAGCGATGGAAATCAGGATCCTGCCGCGGCAG
CGGCTGCGGGCACTCCGGGCCGGGCTTGAACTCGTAGTCGGTGGCGTAGCGCCAGGGCCA
GAAATCAAGGATGGGCAGCGCTTCGGAGGCCTTGCCGACGCTGTAGTTCAGCCCCGACAG
CACCGGTGGCTTGGCCCGTGGCGCCACCGTCCAGGAGTTCTGTGGGTGGGTGTCACGCAG
GATGCTCTGCGCCAGTTCCTCGGCAAAAACCGGGTCGTCGATGATCACCGCGCCTTCGGT
GTTGTAGTTCTCGCTGCGCGGATCGAAGTTGTGGGTGCCGACCACGCCGATGCGTCGGTC
GACCACCAGCGACTTGGCGTGCAGGCCCATGCGCGCGCCCTTGCGGGTGACCGGCAACGG
CTTGTTGACCGCCTTGCTGCGCAGGAACGACGGCCGCGTCTCGGTGCGCAGCAGGCGCGT
TTCCACCTCGCTGCCGGCGGCGCGACGGCGTGCGCGTGCGTTGTCGTAGGCACCATCGCT
GTGGCGATTCAACGGGCCCTGCCTGCTGCCGGCATCCGAACCACTGCTGCTGCCACCGCG
TGCGTTGCTGCCGGCAGCACTGCCACCGATCAGCGGATTGCGACCGCCCTCGTCTTCCCC
CCCGGGCGCAGCGATCGGGTCGGGCAGCAGGTTGCGGTAGTCAACCGGCGCGTCCAGCGG
GAACGGCTTGTATTCGAAGATGTTGAAGCCCAGTTCGCGCATGTTGCGCCGCTTGTACTT
GTACGACAACGCATACACGATCGGGTTGTCGGTCGCCGCCAGGCTGTTGCTGGACACCAC
CACGCGCGGTGGCTGCGGGCGCTTGCGCAGTTCACGGAACAGCTTCTGCGCCGGCTTGGA
CAGCACCAGGTACGGCGTCTGCAGGATCACTTCCTTCTGCGCACTGGCGATCAGCGCATC
CAGCTGGGGCTCGGTCACATGCTGGCCGGCCAGCGGTGCATCGGCCTTCTCGCGGCGATG
CTTGCGTGGCAGGTCGGCCACGTAGCGCACCGAAGCCACCGGTAGCGCGGTATCGACGAA
GGAACGGGTGACGAACTCGGTGTCGTTGGCTTCGGCACTGACCCGCTGTACCCGTTCCGG
GCGGCGGAAGCTGGCCGGCGGCAGCGTTGGCACGCCCTCGCGCAGCAACGTGCGGCCCAC
GTCGTTGAGGCGCTCGGCCGGCACGCTGCGGTGTGCGCGCCAGAACGCGTCGAAGTTGGC
CGCCATCGCACGTGCTTCCGGGCCGGCGATCAGTACATCGCGGTCGCGGAAGTTGTACTC
GCGGTCCCAGTCGTAATAGTCGTCCTGGTAGTTGCGGCCACCGACCACGCCGATCGCATC
GTCGATCACCAGCAGCTTGTTGTGCATGCGCTGGTTGAACCGGCGGAAGCAGCACAGCAC
GCTGCCGGCATAGTCGAAGTAGTTCAGCCGGGCCTTGCCGAAGGTCGGGTTGTAGACCCG
CAGCTGGAAGTTTTGGTGGGCGCCGGACAGGGCGCCGAGGATCTGCAGGTCGGAGATCGC
CGAGAGCTGGTCGATCAGCAGCCGCACCTTCACCCCGCGCCGCGATGCGGCCAGCAGTTC
GTCTATGACCAGACGGGCGCTGTCGTCCTTGTCGAAGATGTAGGTCTGCAGGTCGATGCT
GCGGGTGGCGCTGCGCAGCAGGTTCAGGCGTGCGACCAGGGCGCCCTCGCCCTCATCGAG
CAGGGTGGCGTAGTGGCGCGGTCGTTCCGGGGTGGATTCGGTGAATGCCCGGCCGGCCAG
CGCCCGCAGCGGCGAATCCTGTGCACAGCGGTCTGCACGCTGGCAGTCGACCACGGTCGA
ACGTGCCTGCACGGCGATCGCCTCGGCGCGGTCGCGCTCGGCATTCGACAGCGATGCACA
ACCGCTGCCCAGCAACACGGTTGCCAGCGCCAGTACACGCAGCAGGAAGTTCACGGTTTC
GGCGCCTCGCTCAGGCGCGCACGCAATACGAAAGTCACTCGGTCACTCAAGGCAAGCTGC
CAGCTGTCCATGCCATACCGGCCTCGCTGCACGGTACCGCGGCTGACGACGTCGCAATCA
TAGCCGGGTCGGGCGCACTCCGCCTTCTCGACCTTCAGTGTCTCGGGGTGGCTGATCCCG
CGCAGGGTCAGCCGGCCGTTGATGTCGCCACCGCTCTCCACGGTTTCCGGCCAGTACGGC
AGCGAGTCGAACTCGACCACCGGATGGCGGCCGGCATCGAAGAACTCCTCGCCGCGCATC
CACCCGGTATAGCGCGCCTTGCCGGGGATCTCGACCGAGCGCGTGAACATCTTCAGGTGC
ACCTGGTGGCGGCCGTCGGAGAGGATCTCGATGCGCCCTTCGAAGTGCGGGAACAGGCCT
TCGATTCGCTGCCCGAAACGGGTGCGCACCTCGAAGCCGATCTGCGAACGCTGGGTATCC
AGGCGCATTACCCGGTGCGCTTCGGCGACCACCGGTGGCAGGGTGGTCGGCGTGGGCACG
GCCGCCCAGGCCGGGCCGAGTGCCAGCAGCGCGGGCAGCAGATAGCGGCTGCGCCGCGCC
AGGCTCATCGGATCACGGCCACCAGAATGCGTTCAGGCTGGCCACGCCTGGCTCGATCGA
GGCCTCGCGCGGGAAGCCGAGCACGGCGATGCCGGCCGGCGGCATGCCGCGGTAGTCGCT
GCTGGTGCCCTCGGTCATCAACGCCACCAGCCGCTCCAGGCCCGGGTTGTGGCCGACGAT
CAGCACCCGGTCGAGATCACGGCGGTCGTCCACCAATGCCGCCAGGGTGCCGGGGGTGGC
TTCGTAGATGCGGTCTTCCAGGCGCTTTTCCACGTAACCGATGGTGCCGAGCACGGCTTC
CAGGGTTTCGCGGGTACGCCGCGCCGGTGAGCACAGCACGCAGTCCGGCAGCAGGTTGTT
CTCCTTCAGCCACTTGCCGGCGGCTTCGGCTTCGGCGAGCCCCACCGGCGACAACGGCCG
GTCGAGGTCGGCCTGGCCGGGGGTAGCCGGTTCGGCATGGGCATGGCGCAGCAGGATCAG
TTCACGCATCGCGGGTTTCCATGAAGAAGAGGATGCAGCAGGAAGAGTGACGCAGGCATC
AAAGCTTGAGCCAGGACAGCAGCGGCTCCCAGTCGGCCTGATGCTCCCGCACCTGGGCCG
AGCGGTAGTCGAACAGGCTGCGGCCGAGGCCGGTCATGACCACGTAGCTCTGGCTGTCAC
GCAGCTGCGCGACCACCGGGTACGGCCATTCGGCCAGCATCTGCAACGCCTGCTGCGAGG
TCTGGGTCCAGGGCTTGGTGCGGTTGAGGACCAGCCCCACCGGCAGCTTGCGGCTGTGCA
CCCGCGGGTTCTGGGCCAGGCTGTTGAGGAAGCCGACGATGGCTTCGATGTCGAGCGCCG
AGGGCAGCACCGGCACCACCACCGCGTCGGCAGCGTCAAGGAAATGGGGGATATCGTCGG
CCAACGCACCCGCCGGTGCATCGATGATGACGGTTTCGGTGCCATCGGGCAGCTTCTGCG
CCCACTGCTTCTTCCGATACACATCAATGGGGAGCACCGCGCTTTCCAGCCCGGCCCGCC
GTTGCGCCCAGCGGGTGCTGGAGCCCTGAGGGTCGGCGTCGGCGATCACCGTGGCCCTGC
CCTGCAATGCCGCGTACGCGGCCAGGTGGGTGGCGACGGTGGTCTTGCCCACCCCGCCCT
TGGAACCGGCCACCAGGATCGTCTTCATGCCAGCCTCGCTTCCGGGTACGTGCCCCGAGC
GTACACCGGCGGTGGTGACGGGAGGTAGCACCGCGCTGAACCTGCGGCCATCGCCTTTGC
TATCGTGGCGCCCCCGAAGGATCGAACCGGCATGAGCGAGCTGCAGGACCTGAGCGCACT
GATCCGCGCCAACACCCCCCTGATCGTGATCGAGACCCAGGACGAGGGTCGCATCGTCGA
CCTGTTCCGGCAGACGCTGATGCACGTCTGGCGGGCGCTGCACCGGTGGTCGATCACCGA
GGGTCTGCGCCGCATCGACCTGGACAGCGAAGACCCTCCGGTCGGGCCACCCGATGCCAG
CGCGGCCCTGCAGATGATCCGCCAGGCGGACCAGCGCGGGGTCTACCTGCTGCTCGATTT
CCACCCCTACCTGGGCTATGCCAGCCACCAGCGCGCCCTGCGCGACCTGATCCAGCGCCG
CCACAGCGAACCGCATGTGCTGGTGCTGATCGGCGCCAAAGTAGAACTGCCGGCCGAGCT
GGAAGCACTGGCGGTGCGCTTCAACCCGCGCCTGCCCGATGCCAACGCCCTGCTGAAGAT
GCTGCGCGAGGAGGCCGACACCTATGCGCGCGAGCATGGCGGCCGCCGGGTAGAAGTCGA
CAGCGAGGCGGTGAAGAAGATCCTGAAGAACCTGCAGGGCCTGAGCCTGGTCGATGCCCG
GCGCATCGCCCGGCAGCTAATCTACGCCGACGGCGCGCTGCGCGACGACGACCTGCCGCA
GCTGGCACGGCTGAAGTTCGAGCTGCTCAACCGCAGCGGCCACCTGTTCTTCGAGCATGA
CAGCGCGCGGTTCGGCGACGTGGCCGGCGCCAACCGGCTCAAGCGCTGGATCAACCAGCG
GCGTGTGGCGTTCATCGCTGGCTCCGCACCGGCCGGGCTGGACCCACCGCGCGGCATGCT
GCTGCTGGGCGTGCAGGGTTGCGGCAAGTCGATGCTGGCCAAGGCCACCGCCGCCGGTTT
CGGCGTACCGCTGCTGCGCCTGGACGTGGGCGCGCTGTACAACAAGTACCACGGCGAGAC
CGAGGCCAACCTGCGCCAGGCCTTGGCCTCGGCCGAGCAGCTGGCGCCCTGCGTGCTGTG
GATGGATGAAATCGAGAAGGGCCTGGCCAGCGGTGGCGAGGACGGTGGCGTGTCACGCCG
CGTGCTGGGCCATCTGCTGACCTGGATGGCCGAGCGCAAGGCACCGGTGTTCATCGTGGC
CACTGCCAACCAGGTGCACGAGCTGCCTGCCGAGCTGCTGCGCAAGGGCCGCTTCGACGA
GATCTTCTTCGTTGACCTGCCTTCGCCGGAGGTGCGCGTGGAACTGCTGCGGCTGCACCT
GGGTCGGCGCCAGCTCAATGCCGACGACTTCGCGCTGCCAGCGCTGGCGGCCGCGGCGAA
TGGTTTCTCAGGTGCGGAGATCGAGCAGGCGATCGTGGCCGGGCTGTATGCGGCGCACGC
CGAAGGGCGGCCGCTGGATACCGAGCTGCTGATGAACGAGATCCGTGCGACGCGACCGCT
GTCGGTACTGATGGCCGAGCAGGTCGAGGCGCTGCGGGCGTGGGCATCGGGGCGGACGGT
TTCCGCGGACGATTGAGGGGTTTCCAGCGAACGGCGCAGCCCCTCGTGGCGGCTGGTTGG
CTTTGAACATCAAAAGCCGCGCTTGGCCGGGCGGGGTGGATTCGCGGGGGACGCCGTGAA
CCCGGCCGAACCCCTCCCTCAGGGCCACGCAGGCGGGGCCGCCGCCCAGGCCTGCTGCAC
TTCGGCCAACGACGCGCGCTCATCCTCGCGCCACTGCGGCAGCAGCTGCGCGTAATTGGC
ACTGGTGCTCCATTGCGACGGCTCGGTACGCACTGCTGCGGCATACCACTGCACGGCCTC
CTGTTTCTGCCCCATCCGCCATAGGGCCAGCGCGTACGTGGGTGGCACCCAGCTTGGCTT
GCTGCGCGCATTGCCGGCCGACGACAACCATTGCTCCAGCGCCGCCTCCGGCTTGCCCTG
GCGCAGCAGGTCCCAGCCATAGTTCCAACGCACGCTGCGGCCCGCGCTGCTCTGTGCCGG
CGCCTCCTTCAGGGCCTCGCCATACAGCTGGTCGGCCAGCTCGGCACGGCCCTGGGAGCT
GGCCACCGAAGCCAGCTGCACGGTGGCTTCCACCGCGCGCCGGCCGCGCTCGCGCAACCT
CACCAGCTGGGTGACCAGCTCATCGCCCTCGCCCTGCATCGCCACCATCGGTGCCGCCGC
CAGGTCGCTGTCGAAGTAGAACTCCTGTGGTGCCGGCATGACCGGCGCGGCCCACGCCGT
GGCCGCTCCCGAGGCCAGCAGCACGCTGGCCAGGATCTTTCCTGGAACTGACATCCCTTC
TCCCCAGGCTGCACAACCGCAGCCTCCCTCTCTCGCCCCGATCCTAACCCCAGCAGCGGC
GCGGGCGCGAGTGCCGGGCCCACCACGGCCCCGCTGCTACAATTCGCGCCTTTCCCGCCG
CGTGCCCGCACGCGGCCGGTGCCAGCCGATCCTACCGGGCCAGCCATGACCAGTACCGCG
CAACTCACTTCGCCCTCCTCCGCCGACCTGCTCGACCGTGATTACACGCTCGACCACAAG
TACACCCGCAACGAGGGGCGGATCTACCTGAGTGGCGTGCAGGCGCTGGTGCGGCTGCCG
CTGATGCAGCGCCTGCGCGACGCCGCCGAAGGCATCGACAGCGCCGGCTTCGTCAGCGGC
TACCGTGGCAGCCCGCTGGGTGGCTTCGACCTGGAACTGTGGCGCGCGCGCAAGCATCTG
GAAGCGGCCAAGGTGAAGTTCACCCCCGGCCTGAACGAGGACCTGGGCGCCACCATGGTA
TGGGGCACCCAGCAGACCAACCTGTTCCCCGGCGCCAACGTGCAGGGCGTGTTCGGCATG
TGGTACGGCAAGGGACCGGGCGTGGACCGCTGCGGCGACGTGTTCAAGCATGCCAATGCG
GCCGGCACCTCGCGCTATGGTGGCGTGCTGGCACTGGCCGCCGATGACCATGCCTGCCGC
AGTTCGACCCTGCCGCATGGCAGCGAGGACGAGTTCGTCAGCGCGATGATGCCGGTGCTG
AACCCGGCCGGCGTGCAGGACATCCTCGACATGGGCCTGCTGGGCTGGGCGATGAGCCGC
TATACCGGCCGCTGGGTCGGCTTCAAGACGATCGCCGAGACGGTGGAATCGTCGGCCTCG
GTGCAGGTCGATCCGATGGCGCGCCGCATCGTGCTGCCGGAAGACTTCGAGATGCCGTCG
GGTGGCCTCAACATCCGCTGGCCGGACCCGCCGCTGGACCAGGAAATGCGCCTGCACCGC
TATGCGGTGAAGGCCGCGCAGGCCTTTGCCCGCGCCAACGGCATCGACAAGGTGGTGATG
GATGCGCCGCGCGCGCGGCTGGGCATCGTCACCACCGGCAAGAGCTACCTGGACGTGCTG
CAGGCGCTGGAGTACCTGGGCTTGGACGAAGCCGCGTGCGCCGACATCGGCATCCGCGTG
TACAAGGTCGGCATGACCTGGCCGCTGGAACCGCAGGGCATCGCGCGCTTCGCGCAGGGC
CTGGAAGACATCATCGTGGTGGAGGAGAAGCGTGCCTTCATCGAGCGCCAGATGAAGGAA
CAGTTCTTCAACTGGCCGGCCAGCTGGGGCCAGCGCCCGTCCATCGTCGGCAAGTACGAC
GAGAGTGGCGAATGGATCCTGCCGTCCACCGGCGAACTGACCCCGGCCACCATCGCCGGC
GTGATCGGCCGCCGCATCCAGAAGTTCTTCAACAACGAATCCATTGAACAACGCCTGCAG
TGGATGCAGCAGAAGGAAGCCGAGCTTGCGTTGCCGCGCGCCAGCTTCCCGCGCGTGCCG
CACTACTGCTCGGGCTGCCCGCACAACACCTCCACCCAGGTGCCGGAAGGCTCGCGGGCA
CTGGCCGGCATCGGTTGCCATTACATGGTGACCTGGATGGACCGCAGCACCGACACCTTC
ACCCACATGGGCGGCGAAGGCGTGACCTGGGCCGGGCAGGCGCCGTTCACCGATACCCCG
CACGTGTTCCAGAACCTGGGCGACGGCACCTATTTCCACAGCGGCTCGCTGGCGATCCGC
CAGGCGGTCGCGGCCGGCGTCAACATCACCTACAAGATCCTCTACAACGACGCGGTGGCG
ATGACCGGCGGCCAGCCGGTGGACGGCCCGTTGAGCGTGCCCGACATCGCAAAGCAGATG
CGCGCCGAAGGCATCCACACCATCGTGGTGCTGTCGGACAACATCGGCAAGTGGACCGGC
CAGCGCGAGCACTTCCCCAGCGACGTGGAGTTCCACGACCGCAGCGAACTGGAGGAGGTG
CAGAAGCGCCTGCGCGAAGTGAAGGGTGTTTCGATCCTGATCTACGAACAGACCTGCGCC
ACCGAGAAGCGTCGCCGCCGCAAGCGCGGCAAGCTGGAAGATCCGCAGAAGCGGGTGCTG
ATCAATTCGCTGGTCTGCGAAGGTTGCGGCGACTGCGGCAAGAAGAGCTTCTGCGTGTCG
GTGCTGCCGAAGGAAACCGAGTTCGGGCGCAAGCGCGAGATCGACCAGTCCAACTGCAAC
AAGGACTATTCGTGCGTGAACGGCTTCTGCCCGAGCTTCGTCACCGTACACGGTGGCCAG
CCGCGCAAGGGCAGCAAGCGCGATGCCTCCACGCTGCTGGACAACCTGCCGGCACCAACC
ATCCGCGGCACGCTGGAACAACCCTGGAACATCCTGATCACCGGCGTCGGCGGTACCGGC
GTGGTGACCATCGGTGCACTGCTGGGCATGGCCGGCCACCTGGAAGGCAAGGGCGCGACC
GTGCTCGACCAGACCGGCCTGGCGCAGAAGGGTGGCGCGGTGACCACGCACATCCGCATC
GCACGCCGCCCGGATGACATCCACGCCGTGCGCATCGCCGCCGGTGAAGCCGACCTGGTG
CTGGGCTGCGACATGGTGGTGGTCAACGACTACTGGGCGCTTTCGAAGGTGCGCGCCGGC
CGTTCGCAGGTGGTGCTGAACACCTACGAAGCGATGCCTGGCACGTTCACCACCCGTCCG
GACATGCAGTTCCCCGCCGCCGACATCATCGCCGGTGTGCGCGTAGCCCTGGGCGGCCAG
GAGCCGCTGCTGCTCGATGCCACCCAGCTGGCCACCGCGCTGCTGGGCGATGCCATCGCC
GCCAACCTGTTCATCCTCGGCTACGCCTGGCAGCAGGGCCTGGTGCCGCTGTCGTTCGAG
TCGCTGATGCGCGCCATCGAACTCAATGGCGCCGCCGTGGCGATGAACCAGCAGGCCTTC
GCCTGGGGCCGCCTGGCGGTGGTCGACCCGCAGGCCGTACAGCAGGCCGCCGGCCTGGTG
CACAACCGCCACACCGATACCGAGTCCACCCCCGGCCCGCTGCACCCGCTGCCGCCGGGC
GAGTGGGAAGGCAATGAATGGGGTGCGACCGCGGCACCGCGCAACACCGGCGACGAACGC
GAGCTGCGTGGCCTGCCCTCGCACGGTGGCGACGTGGCATTCCTGCCGCTGGACGACGCA
CGCCTGTCGCGTTCGCTGGACGAAATGATCGAGCGTCGCGCCGCCTTCCTGGTCGATTAC
CAGGACGCTGCCTATGCCAAGCGCTACCGTGATCTGGTGGCACGCGTGCGCGCCACCGAG
GCCGAGCGCATCGGCGGTTCCACTGCGCTGACCGAGACCGTCGCCCGCTACCTGTTCAAG
CTGATGGCCTACAAGGACGAGTACGAAGTGGCCCGCCTGTACACCAGCGGTGACTTCCAG
CGCCGCCTGCAGCAGCAGTTCGAGGGCGATTACCAGTTGCGCTTCCACCTGGCGCCGCCG
CTGTTCGCGAAGAAGGACGAGCAGGGCCGGTTGCTGAAGAAGGAATACGGCCCGTGGATG
TTCAAGGCCTTCGGCCTGCTGGCCAAGCTGAAGTTCCTGCGTGGCGGCCGCCTGGATGTA
TTCGGCCGTACTGAAGAGCGGCGCATGGAGCGCCAGCTGATCGCCGATTACGAAGCCACC
GTGCAGCTGCTGCTGGATGGCCTGGAGGACGGCCGCCTGGCCCTGGCGGTGGAGATCGCC
AGCGTGCCCGAGCACATCCGCGGCTTCGGCCACGTCAAGGAAGCGCACTACGAACAGGCC
AAGGCGCGCGAGGCTGCCCTGCTGGCGCAGTGGCGCAACCCGAAGGCGCTGCATATCGTG
CAGGTGGCTTGACGCGGCGCTGCGTCATGGAAAGGCAACCTATAGGTTGCATAGCGATAT
AGCAATCGATAGGTTGCCTCCTCAGCGAGAAAGCGATAGGTTGCTTGTCGTAAAGCAACC
TATCCTTTGCGTACGCGTTGGCGTACGGTCATCTTTCCTTGAGGACTGCCGGTATGGACA
GGCCGCTGCACACAGTGAGGACAGCCCAACAACTTGCGCCCCTGATGCGTGCTTTCCGGC
GCCAGGCGGGCCTGAGCCAGGCTCAGCTGGCGGAGCGACTCGGGATCAGCCGCCAGGCAG
TGGGCGCGCTGGAACGCGACCCTGCATCGGCAAGTTTTGAACGCCTGATGCGGATCTGGG
CGGTGCTGGGTCTGGAGGTCAGCCTCCAGCAACGAAGTCCCCAGGAGAACACGTCGTCAT
TGGAGTGGTGAGCCATGGGTACGCTGCAGGTCTGGATGAATGGTGTGGAAGTCGCACTTT
GGGATGATGTCCGGAACGGGTCATCCCGGTTGTCGTATGTCAGCCAGTGGATCAGCTCGC
CCCAGTCCCGACCGTTGTCGCTCTCTCTACCCCTGCTCCCAGATGGCGAGAGCCATCGGG
GCAACGTCGTCAACGACTACTTCGATAACCTTCTTCCCGATAACGTCGCCATACGCAACC
GGATCCGCGACCGGTTCGCCACGCGCGGCAGCGATACGTTCGATCTTCTTGAAGCCATTG
GACGGGATTGTGTCGGCGCAGTGCAGCTGTTGCCGCCAGCGCATCCACCCGAAGACATCC
AGCAGATCACGTGCGAGGTGTTGGACGAAGCAGGTGTCGCTACGATCCTGCGTCAGGTGA
CGACAGGGAACCTGCCTGGCGCACCCAGCCGTGATGATGCATTCCGCATTTCCATCGCCG
GTGCGCAGGAAAAGACCGGTCTTCTGCTGCATGCTGGCAAATGGTGCATTCCTACCGGCA
ACACACCATCCACTCACATCTTCAAGCTGCCGCTTGGCATTGTTGGCAACATGCGGGCAG
ACATGCATCAGTCCGTGGAGAATGAATGGCTGTGCATGCATCTGCTTTCCGCCTTTGATA
TCCCCGTGGCCGAGACGCAGATGGGCCGCTTCAACGACCAACGTGCTCTCATTGTCGAGC
GGTTTGACCGTCGCCTGTCTGCCGACCGCCGGTGGTGGCTGCGACTGCCACAGGAAGACA
TGTGTCAGGTCTTTGGTCTGCCGGCTGCCAGAAAGTATGAATCCGATGGCGGCCCCGGTA
TCGTTCCGATCATGGATCTGCTTCGACAGTCCGAACACCCCGAGGATCGCGCGATCTTCT
TCAAGACGCAGATTCTTTTCTGGATGCTGGCCGCAACCGACGGCCATGCCAAGAATTTCA
GTGTTCACTTGGAAGCCGGTGGACGCTTCCGCCTGACGCCCGTCTACGACGTGCTGTCGG
TATATCCCATCCTCGGCAGGGGACCCAATCAACTCGATCCACGAAACGCACAGCTCGCCA
TGGCCGTACATGGCAAGAACCGCCACCGGAAACTGCACCTTGTGCGACGGCGGCACTGGA
ATGAAACCGCGCGCGCCTGCGGCGTTGCCGATGGTGCAGAACCATGGATCAAGACATTGA
TCGCGGCCGTCGAGCCCGCCATCCAGCAGGTCACCCGTCAGCTCCCGGATGACTTCCCCT
CAAACGTGTCCGAACCGATTTTCAACGGACTTCGTGCTGCGGCAGCACGCCTTTCCAGCA
TGGCCCCCGAGGCTTGATCACCCCAACCGCCACAGCAGGAGGCGGTTGTTGGCCGGCATC
GCCACGTCGCGCAGGCGGGTGAAGCCGTTGTCCTCGGCCAGCGCCTGCACGGCTTCCACA
TCGCGTATGCCGCTGCGCGGGTCACGTGCCTTCAGCCACGCATCGAACTGCGCGTTGCTG
TCGCTGGTGTAGCGGCCGCCGTAGTTGAACGGGCCGTAGACCGCCAGCAGCGCACCGTGG
CGCAGCAGCGGCGGCAGCGCGGCAAACAACGCCTGCACGTGCTCCCAGCCCATGATGTGC
AGGGTATTGGCAGTGAACGCCGCATCGAACGTGCTGCCCTGTGGCACGCTGAGCCCGGGC
GCCGGTGGCAGTTCCACCTGCAGCGCCGCCGGCGGCAGCAGGTTCAGCAGCGCCGCCTCG
GCGCGCCAGGCCTCGATGCCGGGCAGATGGTCCGGGTGATCGCTGGGCTGCCAACGCAGC
CACGGCCAGCGCTCGGCGAAGAAGGCCGCATGCTGGCCGGTGCCACTGCCGATCTCCAGC
ACCCGATGGCGGTCGCCCATCCACGGGTCGAGTGCGGTGGCGATGGGTTCGCGGTTGCGC
TCGCAGGCTTCTGAATACGGCTTGCTCGACATCAGGACGGGGTCCGGGCGGGGTCGGCCC
CATTGTGCACGAGGGGGTGTTGCTCGGCAGGGCTTGCAGCCCTGCACCTGCTTCAAGCCA
CAGCAACGGCAACAGCCACGTCAAATTCAAAAGCGGGCTTTCCGTGGGATGGCGGGGTGG
GTCCGATTGAGGGGGACGCTGCAAGTACGTCCATGTAAGCTCGGTCGCCGCATCCATGCG
GCTCACGCCCCCTCAACCGGACCCACCCGCCTTCGACAGTTGGCCGCGATCTGTCGGAAA
CACTCTTGGGGTCAGATTCGTTTTCCGCAGGAAAACGGATCTGACCCCCGAATTTCATTC
GATATCTGACAGATGTGCCGACCAACGGTCGGCACCCACCAACAGCCACCGGCCAGCTGT
CAGAGGTGGGGCGGGGGGGGGGGGGGGGGGGGGGGGGGGGGGGGGGGGGGGGGGGGGGGC
CCCGCCCGGGGCCCGCTCGTGGCGCCCCCCCCCCCCCGGGGGCCCGGGCCGCCCCCCCCC
CCCCCCCCCCCCCCCCCCCCCCGCCATCCCACGGAATGCCGCTCTGGCTCTGGCTTTGGC
CGTTGCCGTTGCTCTGAG
>contig00039 len=33365 cov=31.8 corr=0 origname=NODE_39_length_33365_cov_31.797799_pilon sw=shovill-spades/1.0.4 date=20220914
AACGTGCGTCGTATCTGTTCATGTATCCCTCGGGGTTGGATCTGACGTCCAACTCCCGGG
GGGCACTTCACCATGGGGGCTCGATGGCGCCATCCATGGCGCCAACGGTCCTGCCCACCC
ACACCACCCCACCCCCGACAGTTTCCCGGTAACGGTTGGTTTTCCACGCTGTGCGTGGAA
GAGGTGTATCGGAAAACAAGAAGGGGTCGGATCCGTTTTCCTGCGGAAAACGGATCCGAC
CCCAACCATCAGCACGCGGCTGTTGCTGTTGCTGTTGCTTTTGATCTTCTTCTTTCTTCC
TGCGGTGGCGGCCGCAGAAAACTGTCAGAGGCCGGGTGGGTGGGCTGGGCGGGGGTGTCA
GCCGCATGGATGCGGCTGCCAAGCCTACAAGGACGTACTTGCGGCGTCCCCCGAACAGCC
TACCTACCCGGCCCAACAAGCTATTCCGCTTCTGAACCCACCGCAGAGGGGGCTCAGCCC
GTTGGCCGGGAAACTCAGTACCCCGCCGCCTGCCCATCCTTGCGGCTCTCCGACGCACCG
TAATAAACCCCGCTCTCGGGATCACGCATGATCGCCTGGTACCCGCCATAAGGCCCATCG
GCGAACACGATGCGATGCCCCTTGCGCATCAGCGCACGCACCGTCTCGTACGGGAAGCCG
GTTTCCAGATTCACTTCGCCGCCATCGGTCATCGCCGTGGCCTGGCCGGTCGGCTCGGTG
GAACCTTCATGCTGGATGCGCGGCGCATCGCCGGCTTCCTGCAGGTTCATCCCGAAATCC
ACCAGGTTCATCACGATCTGCGCATGGCCCTGCGGCTGCATCGCGCCGCCCATCACGCCG
AAGCTGGCATACGGCTTGCCGCCCTTGGTGATGAACCCCGGAATGATGGTCTGGAATGGA
CGCTTGCCCGGCGCGTAGCCGTTGGGATGGTTCTTCTGCAGGACGAACATCTCGCCACGG
TCCTGCAGGATGAAACCCAGACCGGGCGGTGCCATGCCGCTGCCCATGCCACGGTAGTTG
GACTGGATCAGCGAAACCATCATGCCGTCGGCGTCGGCCACGGTCATGTAGATCGTGTCG
CCCTCTTCCAGCTGCTTCGGCGTGCCCGGCTGCACTTCCTTCAACGCCTTGTCCATCGAA
ATCAGCGCGCGGCGCTGCGCGGCGTACTCCTTGGAGATCAGCTTCTGCACCGGCGCCGGC
TGGAACGCCATGTCGGCGTAGAAGCGTGCGCGGTCGGCGAAGGCCAGCTTCTTCGCTTCA
ACGAACAGGTGCACATGCTCCGGTGAACCGAACGGGATTTTCGAGAAGTCGTAGCCTTCC
AGCACATTGAGGATCTGCAGCGCGGCAATGCCCTGGCTGTTCGGCGGCAGTTCCCACACG
TCGTAGCCACGGTAGTTGCTGCTGACCGGCTCGACCCATTCGCCATGATGGTCAGCCATG
TCCTGGTAGCTCAGGTAGCCGCCATTGGCCTTGAAGTAGTCGCCGATGGTGCGGGCAATG
TCTCCCTTGTAGAAGGCGTCGCGTCCGCCGTCGGCGATCTTCTGCAGCGTGCTGGCCAGG
TTCGGGTTCTTCCACATCTCGCCCTTGCGTGGGGCGTGGCCGTTGATCGTGAACTGCTCC
TTGAAGCCCGGGTACTGCGACAACTTGGGCACCGAGCGGTCCCAGTAGTAGGCGATCACT
TCGGCCACCGGGTGACCCTCGCGCGCGTAGCGGATGGCCGGCGCCAGGTTGTCGGCCATC
GGCTTGCGACCGAAGCGGTCGTGCAGCGCGAACCAGCCGTCGACGGCACCCGGCACCGAC
ACCGGCAGTGGACCGGTGGCCGGGATGTCCTTCAGGCCACGGCGCTGGAACTCGGCCAGG
GTGAGCGACTTCGGCGAGCGGCCCGAGCCGTTGTAGCCGTAGAGCTTCTGGGTCTTCGGG
TCCCACACGATGGCGAACAGGTCGCCGCCGATGCCATTGCCGGTGGGTTCCATCAGGCCG
AGCGCGGCGTTGGCGGCAATCGCCGCGTCCACTGCCGAACCGCCGCCCTTCATCACGTCC
AGCGCGATCTGGGTGGCCAGTGGTTGCGAGGTCGCGGCCATCGCATGCGGGGCAATCACC
TCCGAACGGGTGGCGAAGGTGTGGCCGGTGATGCGGTCGGCGGCGAAGGACAGCGCGGGT
ACGGCAGCCAGTACGGCGGCGGCGAGCAGGGAACGGGCAAGGCGTCGGGACACGGTCGGG
TTCCGATGGACGGGTGGTTCCCCGATCTTCGCCGCTGCGGCCTTCACGCGGTATCGGACA
GACGTCATGGACGTTGATCCTTGGGCGGAAAAATCCACCGGATTCCGCGCAAAAACCGCC
CTGAAAGGAGTGAATTCGGGTTCACCGAAACACTTTCAGCGGCAACCATCCTTGTGCCGC
AAGCGATTGCGCTGGATGCAGCGGAAACCGATAGAAAATCCGTCGCGAGGGTTGACACCG
CCGAAATGGCTGTGTTTCTCTCGATCACATGTTGCATCACAACACGCCACCGCGAACCCA
CATCGAAGCCGCCGACACCGGCGCCGCCTCGCTGCGTTCGATTCTTGTGCTCGTACTTAT
TACCCAACCAACAGGTGCGGGACGAGCCAGCGTGTAAGCAACACACACACCGGAACTCTT
CAAAAACCCGCACCCGCCCCGGTGCGGGTTTTTTCATTTCAGAACCTGGTTTCAGACGCA
ACCACCATGACCAACGCTCATCGCACAACCCGGACCTGCACCACCACGCCTCGTGGTGGC
TGCGCCTGTGCGATGCGCGGCGCCTCCTCCACCGCTTTCCCCTGACCGGCCGGCACGTCA
CCTCGACGACCGGCCGTTCTTTTTTCTTCCCACCGCAAGGAACCTCCCCCATGAGCACCA
ACGACCTGCCCCAGACCAAGATCGCCGTCATCGGCTACGGCAGCCAGGGCCGCGCCCACG
CACTGAACCTGCGCGAATCCGGCTTCGACGTGGTGGTAGGCCTGCGTCCGGGCGGCCCGA
CCGAAGCCAAGGCGCAGGCCGATGGCTTCACCGTGATCGCGCCCGCCGAGGCCGTGAAGG
ACGCCGACCTGGTTGCCGTGCTGACCCCGGACATGGTGCAGAAGAAGCTCTACAACGACG
TGCTGGCGCCGAACATGAAACAGGGGGCGTGCCTGCTGTTCGCGCATGGCCTGAACGTGC
ATTACGGGATGATCGAGCCGCGTGCCGACCTGGACGTGGTGCTGGTCGCGCCGAAGGGCC
CCGGCGCGCTGGTGCGCCGTGAGTACGAGATCGGCCGTGGCGTGCCGTGCATCTGGGCGG
TCTACCAGGACATCAGCGGCAAGGCCGCGCAGCATGCGCAGGCCTATGCGGCCGGCCTCG
GCGGTGCGCGCGCCAACCTGATCCAGACCACCTTCAAGGAAGAGACCGAGACCGATCTGT
TCGGTGAGCAGGCGGTGCTGTGCGGCGGTGCCTCGGCGCTGGTGCAGGCCGGATTCGAGA
CCTTGGTCGAAGCCGGCTACCAGCCGGAGATCGCCTATTACGAAGTGCTGCACGAACTGA
AGCTGATCGTGGACCTGTTCTATGAAGGCGGTATCTCGCGCATGTTGGAGTTCATCTCCG
AGACCGCGCAGTACGGCGACTACGTCAGCGGCCCGCGCGTGATCGATGCCGGCACCAAGG
AACGCATGAAGGAGGTGCTGAAGGACATCCAGGACGGCACCTTCACCAAGAACTGGGTGG
CCGAGTACGAAGCGGGCCTGCCGAACTACAACAGGTTCAAGCAGGCCGACCTGGAGCACC
CGATCGAGAAGGTGGGCAAGGAACTGCGCGCCAAGATGGTCTGGTTGCAAGGACAGGCCG
CGTAACCACGCGGCCCTCCCCCACCCGCTTTGCAAGGTTCCCCCATGAACTCTTCGACAC
ATCGCAGCGCGCCGCCCAACGGCGCGCGCTGGCTGACCCAGGCGCTGGAGGCCGAAGGCG
TCCGCACGCTGTTCGGCTATCCCGGTGGCACCATCATGCCGTTCTACGACGCGCTGGTGG
ATTCGTCGCTGAAGCACATCCTGGTACGCCATGAGCAGGGCGCGGCGCTGGCCGCCAACG
GCTTCGCCCGCGCCAGCAACCAGGTGGGCGTCTGCGTGGCCACCTCCGGCCCGGGCGCCT
CGAACCTGGTGACCGGCATTGCCGATGCGATGCTGGATTCGGTACCGATGGTCTGCATCA
CCGGCCAGGTCGGCACGCCGCTGCTGGGCACCGACGCCTTCCAGGAACTGGATGTGTTCG
GCCTGACGATGCCGATCGTCAAGCACAGCTGGCTGGTGCGCAGCGTCGATGACCTGCCAC
GCGTGGTGGCCGATGCGTTCCGCATTGCCCGTGAGGGTCGCCCAGGCCCGGTGCTGATCG
ACCTGCCCAAGGATGTGCAGCTGGCCGATGCCAGCCATCTGCCGGCGCATGTGCCCAGCA
GCGTCGAACCGCCGCCGGCGCCGGCCGAGGCCGCCATCGCCGAGGCCATCGCCGCGCTGG
CGGCGGCCGAGAAGCCGGTGGTCTACGCAGGTGGCGGCATCGCCCTGGGTGATGCCGTGC
AGGACCTGCGCGACTTCGTCGAGGCCAGTGCCATCCCCACCGTAATGACCCTGCGCGGCC
TGGGTGCACTGCCGGCCCACCATCCGCAGTCGCTGGGCATGCTGGGCATGCACGGCACCC
GCGCCGCCAACATGGCGGTGCAGGAAAGCGACCTGCTGCTGGTGCTGGGTGCGCGTTTCG
ATGACCGCGCGACCGGCAAGCTGGCCGAGTTCGCGCCATTCGCCCGCGTCGTCCACATCG
ATGCGGACGCCTACGAGATCTCCAAGCTGCGCACTGCCGACATCGCCGTGCCTGGCAACG
TCGGTCACGCCATCCGTGCCCTGCGTGCGGCCTTCCCCTCCCCCAGGGCCCACCAGGACG
TGTGGCGCAAGCGCTGTGCGCAGCACCGCGACCGCTTCGCTGCACGCTACGACGCACCGG
GCCAGCACATCTACGCCCCGGCGCTGCTGAAGCGCCTGAGCGAGCTGGCCCCGGCCGATG
CGGTGATCGCCTGCGATGTCGGCCAGCACCAGATGTGGGTGGCCCAGCACTGCCGCTTCA
ACCACCCCCGCAACCACCTGACCAGTGGCGCACTGGGCACGATGGGCTTCGGCCTGCCAG
CGGCGATGGGTGCGCAGTTCGCCTGCCCGGAGCGCACCGTGGTACTGGTGTCCGGCGACG
GCAGCTTCATGATGAACGTGCAGGAGCTGGCGACCATCGCCCGCTGCCGTCTGCCGGTGA
AGATCGTGCTGCTGGACAACAGTTCGCTGGGCATGGTGCGGCAGTGGCAGGAACTGTTCT
TCGCCGAGCGTTACAGCGAGATCGACCTGTCCGACAACCCGGACTTCGTAGCCCTGGCGC
AGGTGTTCGGCATTGCCGGCACCCGCATCGACAACCGCGACGACGTGGAAGGCGGCCTGG
CCGCGCTGCTGGCCGAGCCCGGCCCGGCGCTGCTGCACGTGGCCATCGATGCACGCGCCA
ACGTGTGGCCGCTGGTGCCACCGAACACCGCCAACAGCACGATGCTGGAAAGCAACCCCG
CCCATGCCCGCCAGGAGACCCCCAATGCAATACCGGCTTGACCTGGTGCTGCACCCGGCC
GAGGGCGCGCTGCTGCGCGTGATCGGCATGGCCGAACGCCGCGGCTTTGCGCCGCGTGCG
ATCAGCGGTGCGCCGGTGGCCTCCGACGATGGCCGCTGGCACCTGCAGCTGGTCGTCGAT
GGCCAGCGCCCGGCGGAAACGCTGTGCCGGCAGATCGAGAAGATCTACGACTGCGTGTCC
GTGCAGGTCACCGCCGTGGAAGGAGTATCGCCATGAACACCCGTACCGTAGCGACCACGG
TGCCGGTACGGAGGCGTCTTCTTCGCCGCCCGTGCCCGCATGCGGCGGTCTTCCGCACCG
CGCTGGTGGCCCATGCCGGCCGCTGACACCAGCCAGGAAAGCGATGTCGGCGACGTAAGC
GTCGCCGACGTCCTGGCAGCGCAGGCCCGCCTGCGCCGCTTCCTGCCGCCCACCCCGCTG
CACCACGCCGAACGCTTCGGTACCTGGCTGAAGCTGGAGAACCTGCAGCGCACCGGTTCC
TACAAGGTGCGCGGCGCATTGAATGCACTGCTGGCCGGCCGCGAACGCGGCGACACCCGG
CCGGTGATCTGCGCCTCGGCCGGCAACCACGCCCAGGGCGTGGCCTGGGCCGCCTATCGC
CTGGATGTGCCGGCCATCACTGTGATGCCGCATGGTGCACCCGCCACCAAGATCGCCGGC
GTCGCCCACTGGGGCGCGACCGTGCGCCAGCACGGCAACAGCTATGACGAAGCCTACGCC
TTCGCGGTCGAACTGGCACAACGCCACGGCTACCGCTTCCTGTCCGCGTTCGACGATGCC
GACGTGATCGCCGGCCAGGGCACGGTCGGCATCGAGCTGGCCGCGCACGCGCCGGACGTG
GTGATCGTGCCGATCGGTGGCGGTGGCCTGGCTTCCGGCGTGGCCCTGGCGCTGAAATCA
CAGGGTGTGCGCGTGGTCGGCGCGCAGGTGGAAGGCGTTGATTCGATGGCACGCGCGATC
CGCGGCGACGTGCGCGAGATCGCACCCGTCGCCTCGCTGGCCGACGGCGTGCGGGTGAAG
ATCCCCGGCTTCCTGACCCGTCGCCTATGCACCTCGCTGCTGGACGATGTGGTGATCGTG
CGCGAAGCCGAACTGCGCGAAACCCTGGTCCGGCTGGCACTGGAAGAACACATCATTGCC
GAGGGTGCCGGCGCGCTGGCGCTGGCCGCTGGCCGCCGCGTCGCGGGCCGCCGCAAGTGC
GCGGTGGTCTCCGGCGGGAACATCGATGCCGGTGTGCTGGCCGGCCTGCTAACCGACATC
CGACCGCGCCCGCCGCGCAAGCCACGGCGACGGCGCAGCGAAACACCCCGCTCGCCCGCC
AAGGCCAGCGCGCCGCCCTCCCCCATGCCTTCCCCTTCCCACCTGCAAGCCGCAACGCCC
GCTGTCGAGGAGATTTCCCTGTGACCACCATCGAACGAATTACCACCCCGCGCATCCGCA
TCTTCGACACCACCCTGCGTGACGGCGAGCAGTCCCCTGGCTGCAGCATGAGCCCGCCGC
AGAAGCTGGTGATGGCGCGTGCGCTGGACGAACTGGGCGTGGACATCATCGAGACCGGCT
TCCCGGCCAGCTCGCAGTCCGACCGCGAAGCGATGGCACTGATCGGCCGCGAACTGCGCC
GCCCGAGCCTGACCCTGGCGGTGCTGTCACGCTGCCTGCAGGCCGATATCGAGACCTCGG
CACGCGCACTGGAAGCCGCGGCCAACCCGCGCCTGCATGTGTTCCTGTCGACCAGCCCGC
TGCACCGCGAGCACAAGCTGCGCATGACCCGCGAACAGGTACTGGAGTCGGTACGCAAGC
ACGTATCGCTGGCCCGTTCCTATATCAACGATGTCGAGTTCTCGGCCGAGGATGCCACCC
GTACCGAGCTGGACTACCTGATCGAAGTCGCGCGCGTGGCGATCGCCGCCGGCGCCACCA
CCATCAACCTGCCCGACACCGTCGGCTTCACCACGCCGGAAGAAATCCGCGCGATGTTCC
AGCAGGTCATCGCCGGCGTCGCCGACGTGCCGAACGCGGCCAACGTGATCTTCAGCGCGC
ACTGCCACAACGACCTGGGCCTGGCCGTGGCCAACTCGCTGGCCGCCATCGAAGGCGGCG
CGCGCCAGGTCGAGTGCACCATCAACGGCATCGGCGAACGCGCCGGCAACTGTTCGCTGG
AAGAGATCGCGATGGTGCTGAAGGTGCGCCAGGCCTTCTACGAGCAGGACAGTTCGATCA
ACACCCCCCGCATCGTCGGCACCTCGCAGTTGCTGCAGCGCCTGGTCGGCATGCCGGTAC
AGCGCAACAAGGCCATCGTCGGCGCCAACGCGTTCGCCCACGAATCGGGCATCCACCAGC
ACGGCATGCTGCGCCACCGCGGCACCTACGAAATCATGCGCCCGGAAGACGTGGGTTGGG
AGGACTCGCAGATGGTGCTGGGCCGCCACAGTGGCCGCGCCGCTGTTGAAGCGCGCCTGC
GTGCGCTGGGCTTCTGGCTGGACGAAGACGAACTGAAACTGGTGTTCGAGCAGTTCAAGG
GCCTGTGCGAACAGCAGCGCGTGGTCACCGATGCCGACCTGCAGACGCTGATGCAGGGCG
GCTCCAACGCACAGGGCTACCGCTTGGCCTCGATGACCATCAGCGATGTCGGCAGCCGCG
CCAACGCACTGGTCGAACTGTCCGATCCGGATGGCAACCGCGTGGCCGAGACCGCGCAGG
GCGACGGCCCGGTCGATGCGCTGTTCGGCGCACTGTCGGCCGCCACCGGTGTGCAGCTGA
TGCTGGACAGCTACCACGTGCACAGCGTCGGCATCGGCGCCGATGCGCGCGGTGAGGCCA
ACCTGAGCGTGCGCCACGAGGGCGTGGAGTACGACGGCACCGGCACCAGCAAGGACATCA
TCGAAGCCTCCGCGCTGGCCTGGCTGGATGTGGCCAACCGCCTGCTGCGCCAGCGCCAGG
CTACCGCCCACAGCAACACCGACGTTCCCACCCCTGCCACCGCCTGAGGAACCCGCCATG
AGCGCCTTCGACACCTTCACCCCGGCCAGCGCCGCTGGCCAGCAGTGGAACGCCCAGGAC
TATGCGATCGACGCCGGCTTCGTCCCGCTGCTCGGCGGCGCGGTCTCGCGCCTGCTCGAC
CCGCGCGCCGGTGAGCGCATCCTCGACCTGGGCTGTGGCGATGGCGTACTCAGTACCGAA
CTGGCGCTGGGCGGCGCACGCATCCACGGCGTGGATGCTTCGCCGGAACTGGTGGTCGCC
GCCCGAGCACGCGGTGTCGACGCGCAGGTGATGGACGGCCACGCGCTGTCGTTCGACAGC
GAGTTCGATGCAGTGTTCAGCAATGCCGCACTGCATTGGATGACGACTCCGGACCGCGTG
CTGGAAGGCGTGCGCCGCGCCCTGCGCCCCGGCGGCCGCTTTGTCGCCGAATTCGGTGGC
CACGGCAACGTGGCCACGATCATCGCGGCGGTACAGGCCGCGCGCGTGGCCCACGGCCAT
GGCGCCAGCACCTTCCAGTGGTATTTCCCGACGGCCGATGCCTACGCCGACCGCCTGCGC
CAGCATGGCTTCCAGGTGCAACTGATCGAGTGCACGCCGCGCCCGACCGCACTGCCGACC
GGCGTGGCCGGCTGGCTGCGGGTCTTCGCCGCACCACTGCTGGACGACCTGCCGGCCGAG
GCCCGCGCTACCGTGCGCGAGGCCGCCACCGCGTTGCTGGCCGAGCTGCCGCGCAATGCC
GCCGGCCAGCCGCTGGCCGACTACGTGCGCCTGCGCGTGCTCGCCCGCCGTCGCTGACTT
GACCGTTCCGTTTTCTTTACTGATGTTCGCTATTTCGTACTTCTGCCAGGCATACGCATG
ACTTCCGCACCCCGCACCCTGTACGACAAACTGTGGGACGCCCACGTGGTGGTTCCCGAA
ACCGACAGCGCCCCCGCCGTGCTGTACATCGACCTGCACCTGATCCACGAGGTGACCTCG
CCGCAGGCGTTCACCGAACTGCGCGAGCGCGGCCTGTCGCCGCGCCGCCCGGACCGCACC
AAGGCGACGATGGACCACTCCACGCCAACCCTGCCGCCTGCCGCCGACGGTACGCTGCCT
TACGCCAGCGCCGCCTCCGAAGCGCAGGTCGCCACCCTGGCACGCAACTGCGCCGAACAC
GGCATCGAACTGTTCGACATGGCCTCGGACAATCGCGGCATCGTCCACGTGATCGCGCCG
GAACAAGGCTTCACCCAGCCCGGCATGACCATCGTCTGTGGCGACAGCCACACCTCCACC
CACGGTGCGTTCGGTTCGCTGGCCTTCGGCATCGGCACCAGCGAAGTCGGCCACGTGCTG
GCCACACAGTGCCTGCTGCAGCGCAAGGCGAAGACCTTCGCGATCACCGTCGATGGCCCG
CTGGCGCCCGGCGTCGGCGCCAAGGACGTGGTCCTGCACATCATCGGCGTGATCGGCGTC
AACGGCGGCACCGGCCACGTCATCGAGTTCCGTGGCAGCACCATCGAAGCGATGGACATG
GAACAGCGCATGACCCTGTGCAACATGTCGATCGAAGCGGGTGCGCGTGCCGGCATGGTG
GCGCCGGACCAGGTTACCTTCGACTTCGTCGCCGCTACGCCGCGCGGGCCGAAGGGCGCC
GATTTCGACGCCGCCGTGGCGCGCTGGCAGCAGCTGCGCAGCGATGACGGCGCGCGCTTT
GACAGCGAAGTGCACATCGACGCCGCCGACATCCGCCCGACCCTGACCTGGGGCACCCAT
CCGGGCACCGCCATCGCGGTGGATGCACCGATCCCCGCCGCCAACGATGCCGCCGCACAG
AAGGGCCTGGACTACATGCATTTCCAGGCCGGCAAGGCGCTGGCCGGAACGCCGGTGGAC
GTGGTGTTCGTCGGTTCGTGCACCAATGGCCGCCTGAGCGACATGCGCGAAGTGGCGCAG
GTGCTGCGGGGCCGTCGTGTCGCCGATCGGGTGCGCATGCTGGTGGTACCGGGCTCGGAG
ATCGTCAAGCGCGAGGCCGAGGCCGAAGGCATCCACGAGATCGTGCGCGCGGCCGGTGCC
GAGTGGCGCGAGCCGGGCTGCTCGATGTGCATCGCCATGAACGGCGATCTGGTCGCGCCC
GGGCAGCTGGCCGTCAGCACCAGCAACCGCAATTTCGAAGGCCGCCAAGGACCCGGTTCG
CGCACGCTGCTGGCCTCACCGATGAGCGCGGCGTGGGCCGCGGTGAACGGGCACGTCGCC
GATACCCGCGAACTGTTCGCACAGGAGGTGGCGTGATGGCCGGTTTCCGTACCCTGACCT
CGGCCAGCGTGGTGCTGCGCCAGACCAACATCGACACCGACCAGATCATTCCGGCGCGGT
TCCTGTCCACCACCGAACGCGCCGGCCTGGGCCGCAACGCGTTCAATGACTGGCGCTGGC
AGGCCGACGGTTCGCCGGTGGCCGACTTCGCCTTCAACCAGCCGCACAACGCCGGCCGCA
GCGTCCTGCTGGCGGGCCGCAACTTCGGCTGCGGCTCGTCGCGCGAGCATGCACCATGGG
CACTGACCGATCTGGGCCTGCGTGCCATCGTCAGCAGCGAGATCGCCGACATCTTCCGCG
GCAACTCGCTGAAGAACGGCCTGCTGCCGATCGTGCTGGACGAAGCCGACGTGCAGGCGC
TGATGCAGCGCCCGGACGACGAGCTGACCATCGACGTGGCCGCGCGTGAGCTGCGCACGC
CCGATGGGCGCGTCTATTCCTTCCCGCTGGATGGCTTCTCGCAGACCTGCCTGCTGGAAG
GCGTCGACCAGTTGGGGTATCTGTTGGGCCGTGTCCCTGAAATCGAACGTTACGAGAGTG
AGCATGCACGCTGAAATTGTTGTCCTGCCCGGTGATGGCATCGGCCCGGAAGTGGCCGCC
GCGGCAGTCGCCGTCCTGAAGGCCGTCGCCGAACGCTTCAACCACACCTTCACCTTCAGC
GAGCACGACATCGGTGGCATCGCCATCGACCGCCACGGCGAGCCGCTGTCGGCCTCGACG
TTGACTGCCTGCCAGGCCGCCAACGCGGTGCTGCTGGGCGCGGTCGGCGGCCCGAAGTGG
TCCGATCCCAATGCCAAGGTGCGCCCGGAACAGGGCCTGCTGGCGATCCGCAAGGCGCTG
GGCCTGTATGCCAACCTGCGCCCGGTGCGTACCCACGAAGCCGCACTGCACGCCTCGCCG
ATCAAGGCCGAGCTGCTTCAGGGCGTGGACTTCGTGGTGGTACGCGAACTGACCGGCGGC
ATCTACTTCGGCGACAAGACCCGCAACGCCGACAGCGCCAGCGACCTGTGCCGCTACACC
GTGGCCGAGATCGAACGCGTGCTGCGCAGTGCCTTCCGCCTGGCCCGGCAGCGCCGCGGC
AAGGTCACCTCGGTGGACAAGGCCAACGTGCTGGAGACCTCGCGCCTGTGGCGTGACGTG
GCCGCGCGCATCGGCCGCGAGGAATTCCCGGACGTTGCACTGGAGCACCAGCTGGTCGAT
TCCATGGCCATGCACCTGCTGGCCAAGCCGCGCGAGTACGACGTGATCGTGACCGAGAAC
ATGTTCGGCGACATCCTCACCGACGAAGCCTCGATGCTGGCCGGCTCGCTCGGCCTGCTG
CCGTCGGCCTCGCTGGGCGAACCCGGTGCAGTCGGCATCTACGAGCCCATCCATGGTTCG
GCCCCGGACATCGCTGGCAAGGGCATCGCCAATCCGTACGCGACGATCTTCAGCGCCGCG
ATGCTGCTGCGCCATTCGCTGGGGTTGGAAACGGAAGCCGCTGCGGTGGAAGCCGCCGTG
CACGCCGTGCTGGACGATGGCGTGTTCACCGCCGATCTGGCCGCCAAGGGCCAGGCGGTG
AGCACGGCAGCCGCCACCGACGCGGTGCTGGCCAAACTCAACTGATCCGATAGCGCCACG
CCACGCGTGGCGCCTCTCCCTTCGGACATTGCGGGCCGCCACCCATGGGGTGGCTCTACT
GTAGAGCCACGCCATGCGTGGCTGCATTATTTGGTGGTGTACCCACCATTGACCAGGATG
GTCTGCCCGGTCATCCACCAGCCATCGGTGACCAGGAAGCGGATCCACGGCACGATGTCG
GCGATGTCGGTCAGTCCGGTACGGGTGAACGCCGAGAGCGCGGCCGCGGTCTTGTGGTAC
GCCTGCGCATCGGCACTCTCGGCGGGATAGAAGAACGGCGTGTCCATCGGACCCGGGCCG
ATCGCGGTCACCGAGATGCCGCGCTCACCGAACTCCTTGGACGCCGCGCGGGTGAAATGC
TCAACCGGTGCCTTGGTGCCGGCATAGCTGGAATAGAACGGCGTGAACGCACCCAGCAGT
GAGGTGACCAGGGTGCAGATGCGGCCACCGTCGTTGACGTGGCGGCCAGCCTCCTTGAGG
AAGAGAACGCGGCCTTGGCGTTGACCGCGCTCATCTCGTCGTACTCCGCTTCGCTGATCT
CCAGCAGCGGCTTCTTCAGCACCTTGCCGACCGTATTGATGGCGATGTCGGGACGGCCGA
CTGCGGCCACGGCATCGGCGAACAAGCGCTCCATCGCTGCGGCAGACGTCAGGTTGCCCT
GCAGGGCAACCGCCTTGCTGCCAGCGGCCTGCACGGCGGCGACGGTCGCCTCTGCATCGG
CCTGGGTGGCGGCGCTGTTGTAGTGGATGACGATGGCTTTGGCGCCCTGGCTGGCGAAGT
CGCGGGCGATCAGTCCGCCCAGGTTCTTGGCGCCACCGGCGATCAGCACGGTCTTGCCCT
TGAGGGAATGGTCGGTCATGGCCTCGGTCTCGGAAGTGGGCTGTCCGGGGTGGCAACCCT
GCCCTGACGACGATATCGTGCAGAAAATGCGGATAAAGCCCGCCGCATTGACTTAACCTT
CCAGAGCCAGCGAACAATGGACCGGATCGATCGCTTCCGCATCTTCACCCGGGTGGTGGA
GTGCGCCAGCTTCACCCGCGCCGCCGACCAGCTCGGCCTGCCCCGCTCCACCGTCTCGGC
AGCCATTGCGGAGCTGGAGCAGCGGCTCGGTACCCGCCTGCTGCAGCGTTCGACCCGCAG
GGTGTCGACCACCCACGACGGCGACGTGTTCCATGCCCGCTGCCTGCGCCTGATCGCCGA
GGTTGAAGACGCCGAATCGCTGTTCCGGCAGGACGATGCGCAGCCGGTGGGTCTGCTGAA
GATCGACGTGCCAAGTCGCATCGGCCGCCGCATCATCGCCCCGGCGCTGCCCGACTTCTT
CGCGCGCCATCCGCAGGTGGAAGTCGACCTGGGCATGACCGACCGCGCGGTGAACCTGAT
CGAAGACGGCTGCGATGCGGTGCTGCGGGTCGGGCAGCTGGGCGATTCCAGCCTGGTGGC
CCGCACGCTGGGCCAGCTGGACTTCGTCAACGTTGCCGCGCCGGCCTACATGCGCGAGTA
CGGTGTGCCGCAGCAACCTGCCGACCTGCAGCAGCACCGGGCGGTGAACTACGCGTCACC
GACCACGGCGCGGGTGGAACCGTGGGAGTGGCAGGAGGGTACGCAGCTACGCACATTGCC
GATGCCCGGCTGGGTGCGGGTGAACAGTGCCGAGGCATCGATTGCGTGCTGCGTGGCGGG
GCTGGGGCTGCTGCAGATTCCGCGCTACGACGTACAGGCCGAACTGCAGTCAGGCGCATT
GGTGGAGGTGATGCCGCAGTACGTGGCGCAGCCGTTACCGGTGACCCTGCTGCAGCCGCA
CCGGCAACACCGCGCGCAACGCGTGCAGGTATTCATCGAATGGCTGCTGCCAGTGCTACG
GAGCGGCCTGCAGCTACAGTAGATCCACGCCATGCGTGGATGCGTTCCGCAGTGCCAACC
AAGGTTGGCACCTACCAGGGCAAAGACCAGCTGCTGTAGATCCACACCATGCGTGGATGC
ATGCGTCAGTGCCAACCAAGGTTGGCACCTACCAGGGCGGTGGCCGCAGAATCCGGGGCA
TTACGCCCCGGATTCGTCCGGCTTCACCCGGAACCATGCCGCATACAACGCCGGCAGGAA
CACCAGGGTCAGCACCGTGCCGACGATCAGGCCGCCCATGATCGAGATCGCCATCGAGCC
ATAGAACGCGCTGCGCGACAGCGGAATCATCGCCAGCACGGCCGCCAGCGCGGTCAGTAC
GATCGGGCGGAAGCGGCGCACCGTCGCATCGATGATCGAATGCCAGCGGTCATGCCCGGC
ATCGATGTCCTGCTGGATCTGGTCGATCAGGATCACCGAGTTGCGCATGATCATGCCGGC
CAGCGCGATCGTGCCCAGCAGTGCCACGAAGCCGAACGGCGCGCGGAACAGCAGCAGGAA
CAACGTCGCGCCGATGATGCCCAGCGGCGCGGTCACCAGCACCATCGCCGCACGCGAGAA
GCTGCGCAGCTGCAGCATCAGCAGCGTGGCCACCACCACCAGGAACAGCGGCATGCCGGC
CTTGATCGAGTTCTGGCCACGTGCCGAATCCTCCACGGTACCGCCGGTTTCCAGCAGGTA
ACCGTTCGGCAGCTCGGCACGGATGCCATCCAGCGTCGGCAGGATCTGATGCACCACGTC
CAGCGGCTGCATGCCATCGCTGATGTCGGCACGCACGGTCACCGTCGGCAGGCGGTTGCG
GTGCCAGATGATGCCGTCCTCGAAGCCGTACTCCATCGTCGCCACCTGCGACAGCGTGAT
GCTGCCGCCGTTGGCGGTCGGCATCGACAGGCTGGACAGCAGCTCCAGCTGGTTGCGCTC
ATCGGCCGGGCCACGCAGCAGCATCTCGATCTGGCGGTTGCCCTCGCGGTACACGCTCAC
CGACTGCCCGGCCAGCGAACTGGACAGGAACTGGCTGACCTGGGCACTGCTCACGCCCAG
CGCCCGCGCACGCTCCTGGTCGATCACCAGCCGCACCACCTTGCTCGGCTCGCTCCAGTC
CAGGTTGACGTTCATCACGTGCGGGTTCTCACGCACCTTGGCTTCGACCTGGCGCGCGAT
CGCCTGCACCTTCTCGATGTGCTCGCCGGAAATGCGCATCTGCACCGGATAGCCGACCGG
CGGGCCGTTCTCCAGTCGGGTCACGCGCATCTGCACGTCCGGGAACTTCGGAATCACCTC
GTGCAGCAGCCAGTCACGTGTGCTTTCGCGCGCCTTGATGTCCTTGGCCAGTACCACGAA
CTGGGCGAAGTTGGTGGCCGGCAGCTGCTGGTCCAGCGGCAGGTAGAAGCGCGGCGAACC
GGTGCCCACGTAGGACACGTAGTTGGCGATGCCCTCGCGGCTGGACAGCAGCTTCTCCAG
CTTCTCGGCCTGGGCCTGGGTCGAGCGCAGCGACGCGCCCTCGGCCAGCTCGATGTCCAC
CATCAGTTCCGGCCGGGTCGAATCCGGGAAGAACTGCTGCGGCACGAAGCGGAACATCAT
CAGCGAGAACACGAACAGGGCGATGGTCGCGGCAATCACCCACCAGCGGTGGCGCAGGCA
GCCATCGAGGAAGCGACGGAAGCTGCGGTAGAACGGGCGCTGGTACGGATCGTGGTCGTG
CCCGTGCTGCGGCGGCGCGATCAGGTTGGCCAGCGCCGGATAGCGGTCGGCCCACTGCTG
GCGCTTGGCATGCCAGCGCGCGGACACGCTGCCCGGCTTCGGCGGCTGCGGATTGAACAG
GTCCGGCAGCATCTTGTCGCCCAGGTACGGGATGAACAGCACCGCCGCGATCCACGACAC
CACCAGCGCGATGGTCACCACCTGGAACAGCGAACGCGTGTACTCACCGGTGCTCGAGGC
CGCCGTAGCGATGGGCAGGAAGCCGGCCGCCGTGATCAGCGTGCCGGTCAGCATCGGGAA
CGCGGTCGACTCCCAGGCGAAACTGGCCGCGCGCAGGCGGTCGTAACCCTGCTCCATCTT
GGTGGCCATCATCTCCACCGCGATGATCGCATCGTCCACCAGCAGGCCCAGCGCCAGCAC
CAGTGCACCCAGCGAAATCTTGTGCAGGCCGATGTCGAAGTAGTGCATGACGAAGAAGGT
CATCGCCAGCACCAGTGGAATGGTCACGCCCACTACGAGGCCGGTGCGCAGGCCCAGCGA
GAAGAAACTGACCAGCAGCACGATCACCACCGCTTCGGTCAGCACCTGCACGAACTCGCC
GACCGACTCTTCCACCGACTGCGGCTGGTCGGACACCTTGCGCAGCTGCATGCCCGCCGG
CAGGGTCTTCTGCAGGCGCTCGAACTCGGCATCGAGATTGGCGCCGAGCTTGAGGATGTC
ACCGCCATCCTTCATCGCCACTGCCAGGCCGATGGCCTCTTCACCCATGAAGCGCATCTT
CGGCGACGCCGGATCGGCGAAGCCACGCTTGACCTCGGCGATGTCGCCCAGGTGCACGGT
GCGGTCACCGGCGCGGATCGGGAACTGGCGGATCGCTTCGATGTCGTTGAACTGGCCGGT
CACGCGCAGCTGCACGCGGTCGGTGGCGGTCTCGAAGAAGCTGGTGCCGGTGACCGCATT
CTGGTCGGCCAGCGCCTGCTGTACCTGCTGCATCGACACACCCAGCGTGGCCAGGCGGGT
GTTGGACAGCTCGATCCACACCTTCTCGTCCTGCAGGCCGACCAGGTCGATCTTGCCGAC
ATCGGGCACGCGCTGCAGTTCCAGCTGGATGCGGTCGGCGTAGTCGCGCATCACCGCGTA
GTCGAAGCCCTTGCCGGTCAACGCATAGATGTTGCCGTAGGTGTCGCCGAACTCATCGTT
GAAGAACGGACCGACGATCTCGCGCGGCAGCGTCGCACGGATGTCGCCCACGCGCTTGCG
CACCTGGTACCACAGGTCCGGGATCTGCCTGGAACGCAGGCTGTCGCGGGCCATGAAGAT
GACCTGCGATTCGCCGGGGCGCGAATAGGAGCGGATGAACTCGTACTCGCCGGTGTTCAT
CAGCGCCTTCTCGATCGGCTCGGTCACCTGCCGCGAGACCTGTTCGGCGGTGGCGCCCGG
CCACAGCGTGCGCACCACCATCGCCTTGAAGGTGAATGGTGGATCCTCGGACTGGCCCAG
GTGCTTGTACGACCACGCGCCGATCAGCGCGAAGGCCAGCATCGCGAACAGCACCAGCGG
GCGGTTGGCCAGCGCCCACTCGGAAAGATTGAAGCGGCGCACCGGCTTACTCCTTGGCCT
TGGCGGCAGCCGCCGGCGTGGCCGGCTTCAGCACCGGGCGGTTCTGCCGGTCCACGGCGA
TCACCGGCTGGCCCGCTCGCAGCAGGTGGCCACCGGCGGCAACCACCCAGTCACCCGCGT
TCACGCCGGACAGCACCGGCACGGTCTCGCTGCCAAACGCACCGGTGGTGACCGAGGCGG
CCTTCAGCGTGCTGTTGGCCGGATCGACCACCCACACGCTGGCGGCACCGTTGGCACCGC
GCTGCAGCGCGCCCAGCGGCAGCTGCAGGGTGCCGTGGCGACCGGCGCTGCTGTAGACGC
GTGCGCTCTGGCCCAGTTCGACATCGGCCAGCGCATCGGCGGCCAGGCTGACGCGGGTGG
CATAGGTGCGTGCCTGCGGATCGGCGGCGGCGGCGATCTCGCGGATCGTACCGGGCAGGC
GCTGGCCCGGGCGGTTCCACAGTTCCACCTCGACCGGCTGGCCGACCGCGTAGTCGCGGA
TGGTCGCCTCGGGCAGGTCGATCAGCACTTCGCGGCCGCCATCGGCGGCCAGGTTGAAGA
TGGTCTGGCCGGCGGACACCACCTGCCCGGCTTCGGCCTCGCGGCTGGCGATCACGCCAT
CGGCCGGCGCGCGCAGCTGCGCGTAGTCAGCCTGGTTGCGCAGCACATCGAGGTTGGCGC
GGGCCGCATTGGCCTGGCCCTGCGCGGCCTTGAACGCCGCGGACTGCTGGTCCAGCTGCG
AGCGGCTGACCAGTTGCTGGTCGGCCAGCACCTGGTAGCGCTTCAGGTCATCGCGGGCAC
GCACCAGGTCGGCCTCGGCCGCAGCCAGCTGCGCCTGTGAGGCACGGGCCTGCAGCGCGA
AGTCAGCCACGTCCAGTTCGGCCAGCACGTCGCCCTTCTTCACCCGCTGGCCGGCATCGA
CGTGGCGCTTGACCAGGTTGCCTCCGACGCGGAACGACAGCGGGCTTTCCTGACGGGCAC
GCACCGTGCCCGGGAATGCCGCCGGCGCCTGTCCGGCCTGTTCGCCGGGGTGAACCACCA
GTACCGGCACGGCCGCCTGCGGCGCCTGTTCCTGTCCCGAACAGGCTGCCAGCGCAGCCA
CCCACACCATACCGCCCATCCAGCGCACGATCTTCATCGGTCAACGTCCTGAAAACGCAG
GGTTGCAACAAGGGGGAGCCGCGACTGCCGGCCCAATTTAATAAACCGGCCGGTATAGTA
TAAATATCGAACCGCTTGGTCTAGTATTGTTGCGATGAGTTCTTCCACTTCCCGCAAGCC
GTCGGCCAAGCCCGCTGCCAAGGCCGCCGGACCCGGGCGCCCCAAGGATCTGGGCAAGCG
CGCGGCGATCCTTGAAGCAGCCAAGGTACTGTTCATCGAACAGGGGTATACCGGCGTGAG
CATGGACGCCATTGCCGCCCAGGCCGGCGTCTCGAAGCTGACCGTGTACAGCCACTTCGG
CGACAAGGAGACCCTGTTCTCCGAGGCCGTGCAGTCAAAGTGCATTGCGTTCCGGTCCTG
CCTTCCAGAACAGCTCGCGCAGGCGTTCGTCGGTCTCCGGCGCCATCATCATGCGCTGGA
TAGAGATCGCCGCATCGGAAGTGATCAGTTCGAAGAAGGCCAGGCCGATGCCGATCAGCT
GGTCGCGCAGCGGGCCGTCCGCGTCGGCCACGAACAGGGCATCGGGCAGCATTTCAATAT
GATGTGCGGCATGCCACTGTCACCGGTGGAGTGCGACCCTCTTGCCCACGTGACCGCCAG
CATCGACTTCTTCCTGCGCGCCTATGCGCCGCGAGGGGCCGGGACGGCTGAATAACCAAA
ACTGAACGAACCGGAGGTCGCGATGACTTCCGGCACTGCGACCCCGGCCACCCGGCAGCT
GATGCTCTGGGCGCGCCGCCGGCCTCCGGCACCGGTAAAATGGCCGGCCCACTGCGCTGG
ATTTGAACCTCATGACGATTGATTACGCCCACGCCCGCGAACTGATGGTGGAACAGCAGA
TCCGTCCCTGGGACGTGCTGGACATCAAGGTGCTCGACGTCCTGGCCCGCCTGCCGCGCG
AGGCTTTTGTCGCCGATGCACACCGGGCGCTGGCCTACGCCGATGTCGAACTGCCGATCG
GCCACGGCCAGAAGATGATGAAGCCGGTCATCGAGGGCCGTACCCTGCAGGCACTGGATC
TGCAGCCGGGTGACGAAGTGCTGGAAATCGGCACCGGCAGCGGTTTCCTGTCCGCCTGCA
TCGGCGCGCTGGCGCGCGACGTGCTGAGCCTGGAGATCGACCCGGAGCTGGCCACCGCCG
CGCGTGCCCGCCTGGACGCCTCCGGCCTGGGCACCAACGTCCGCGTGGAAGTGGCTGACG
CCCTGTCCTGGCAGACCGAACGCCGCTTTGACGTGATCTGTGTCACTGGTGCGGTCGACG
TGGTGCCGTCACAGTTCGCCTCGTGGCTGCGTCCGGGTGGTCGCCTGTTCGTGATCCACG
GCCGCTCGCCGGCGATGGAGGCCCTGCTGGTCAAGGCCGACGGCAGCACCGAGTCCCTGT
TCGAGACCGATATCGATTACCTGCGTGGTGCCGCCCCGGCACCCCAGTTCCACCTCTGAG
TCCAAGGAAGCCGCAATGATCCGCCGATCCCTCGCTGTTGCGCTGGCCACTGCCCTGCTG
CCGTTGTCTGCCCATGCCGCCGACCTGCTGCAGGTCTACGAAATGGCGCGCAACGGCGAT
CCGCAGCTGTCTGCCGCCGAATCGACCCGGCTGGTCGACAAGGAAGGCGCCGTGCAGGCA
CGCGCCGCCCTGCTGCCGCAGATCAACGGCCAGGCCACGCTGAACCGCACGCGCAGCGAG
CCGAACGCCGACATCAACTCCGGCTCGTTCACCAATAAGCGCCGCAATTACACGATCGAT
GGCAGCCAGACGCTGTTCAACTGGACCCAGATCAACAACCTGCGTTCGCAGCGTGAGCTG
AGCAAGGCGGCGGACTTCACCCTCGAATCTGCCAACGACAGCCTGATCGTGCGCACCTCG
GCGGCCTACTTCAACGTGCTGGTGGCGATCGAATCGCTGAACGCCGCACAGACCAATGAA
GCGGCTGCGAAGAAGCAGTTCGACTTCGCCGACAAGCGCCTGGAAGTGGGCCTGGCGCCG
ATCACCGACGTGCACGAAGCACGCGCCCAGTACGACCAGGCGCGTGCCAACACCATCGTT
GCGCAGAACACCCTGGCCGATAACTACCAGGCCCTGACCGAACTGACCGGCCAGCCGGTG
GTCAACCTGCGCGGCCTGCCGGCCGACTTCCGTCCGGAAGTGCCGGCCAACCGTGGCAAC
ATCGATGAGCTGGTGCACCAGGCCACCACCCAGAATCCGGCGCTGAAGGCGCAGGAACTG
AAGGTGAGCGCCGCCGAAGCCGGCGTGCAGGCCGCGCGTGGTGGCCACTACCCGACCCTG
TCGCTGGGCGGCAGCTGGGGCAAGACCGCGACCTGGGGCGACAGCACCGGCTCCGGCTCG
CTGTCCCCCGATGCCCGCACCAACAGCATCGGCCTGACCCTGAACGTGCCGATCTTCGCC
GGCGGCGCTACCCAGTCCGGCGTGCGCCAGGCACTGGCCCAGCGTGACATTGCCCAGGAC
GGCTACGAGCAGCAGAAGCGTGCCCTGGACCGCAACACCCGCAATGCCTACCAGACCCTG
GTACAGGGCATCAGCGAAGTGGAAGCCCGCCGCCTGGCGGTGGTCTCGGCACAGAGCGCC
TATGACGCCTCGCAGGTCGGCCTGGAAGTCGGTACCCGTACCGTGCTGGACGTGATCCAG
AACCAGCGCATCCTGTTCTCGGCGCAGCTGGACTACGCCCAGGCCCGTTACACCTTCCTG
CAGAACCGCCTGCTGCTGAGCCAGTCGCTGGGTGCGCTGGACGTGGCCGAGCTGCAGGAC
GTCAACCGCCTGCTGACCCAGGACGCGGGCAACCCGGCAACCACCACGCACTGAGTCGTC
AGCCTGCCGATCACGAAGAAGCCACCCGCGAGGGTGGCTTTTTTGTTGGTCGCGCGGACG
GAGGCATGCACCCACCGACCGTCAGCCGGGCCAGACCCGCATCCGTTCGACTGCGGCCAG
CAGACACAGTGCGATGGCGACGGGAGCCAGCACCGGCAGGGCGCGTGACCGCTGTGCCCG
TCCGCGCAGCACGGCCACGCACACGGCCCCCATCACCAACAGGGTTGCCGGACCAGGCAG
TACCGGCAGGCTGCCCATGGGCGCCCACAACGCCAGCAATGCCGCCGGCAGGACGACGGC
AACCGGCACCAGTCTCTCCCGGAACTCCAGGGATCGGTCACCTGCCGTCGGCCACAGCTG
CATCGCCACCTGCGCAGCCAACATCAGCAGCACCAGGATGAGCGCCACCAACCCTGCCAC
TCCCGCCAGCGGCAGCAAGGGCATCACCCAGTACAACTGCGGGTGATGCTGCAGGGCGAC
CGACAAAGGCCGCGTGCTGGCCAGGGCCGGAAATTCGACCAGGCCCGCCTGCAACGCGGC
CAGTACGATCAGCAGCACCATGGCCAGCAGCACGCACGCCGGCAGCAGCGGCGGCCGTGC
CCTCGCCTGCCTGCCGATGCCAGGAAATCCCAGCGCCAGGCCAACGGTGGCAAACACACC
GTACAGCGGCACGCTCGCCGCCAGTACACCGCCGATCCCGAAGCGATAGGGTGCCGTTGC
CGGCGGCAGCCATGGAATCCAGTACGCGTAGTGCACATGGCGGGCTGCCAGCACCAGCAA
CAGCAGGCCGGCGCCGACCTTCACCGTCAGCAGCACGCAGGCAACCAGCACCACACGGTG
TGGCCGCAGCAATCCGACCACTGCAAGCAACAGCAGGCTGGCAGCAGCCATCAGTTGACC
CGGCATCCCGTTGCTGGCCTCGATTCCACAACCAGCCAGCAGTACATGCAGATGGTTGGC
GACGGACTGCGCAACGCCAGCGGCAGTCACCACCAGTTCCAGCAGCAGCGCGCCACCGAG
CAGAACGGCCGGCACGCCTCCCCAGCAGTCCCGCACCACGCCATGCAGGCCATCGGCAGC
GGGCCTTTGCTGGTTCAGAACGTGCAGGCAGTACAGCAGCGGCCCTGTGCCCAGCGCGGC
CAGCAGCAGGCTCAGGACGATGGCCGGGCCTGCCTGGGCTGCGGTGTGCTGGCCGACCAA
CGCGACCACGCCGCCTCCCAGCAGCAAGGTCAGTGCCACCACCACAAGGCGATCGCCGTA
CCCGGGCTCATCGATGCCGGGGCTGCTGTCGCTGTCCATCGCAAGTTCCCTTGATATCCG
CCCAAGCGCGGTCGACAGCAGACTGACAGCCTGTGCCGGGAGGCGGTATCGGAATACGCG
CCATGCGCATCACGATGTGACGGCAGGCACGTTGGCAAGGAAGCTCACGGTCCCGCTACG
ACAGATTCCAGGTCGCTAAGCAGAATTGACGCGGTCTTTCACGACAGTCACGTCGCGTGC
GCCGGCCCTTCGGACTCAGCGGCAAGGCGGCGGCAGGTGCGGTCCGACCAGCGCCAGCGT
ACGCTGCAGGGCACCGCGTCCGTTGCTGATCAGCGTGCAGCCTGCCCGCGCCATGTCCTC
GCGTGCCTGTGGATCTTCGAGCAGGTGCTGCAGCAGTTCGCCGACCGCCTGCACGTCTTC
GCCGATCAACAGCGCGCCCGCCTCGCGCATGCGGCGGGAAATCTCCGAGAAGTTGTGCAG
GTGCGGGCCCGTCACCGCAGCGGTGCCCATCGCCGCCGGCTCCAGCAGGTTGTGGCCACC
GATCGGCTGCAGGCTTCCACCGACAAACGCCACCTGCGCGCAGGCATAGAAAGGCATCAG
CTCGCCCAGGGTATCGATGACGAACACATCGGTTCCAGCCTCCGGCCACTGCTTCGCGCG
CCGGGTTGCCACGTTCCAGCCCTGCTCCCGCGCCAGCGCCTCCACCTTCGGGAAGCGCTC
GGGATGCCGGGGCGCCCACAGCAGCAACAGGTCGGGGTGCTGCCGGCGCAGGCGCCGATG
CAGATCGATCACCGCCTGTTCTTCACCATCATGGGTACTGGCGGCGATCCACACCGGCCG
CCGGGCCGGCACGCGGGCATGGAACTGCTCGACGAAGCCCTGCACGTCCGGCGTAGTGAT
GTCGAACTTCAGGTTGCCCAGCGCCTGCACCTGCTCCGGCGCGGCACCCAGCTGCACGAA
ACGCTCGGCATCGTCCTGCGACTGCGCGGCCACGCAGGTGACCGTGCGCAGCGCGCGGCG
GATCAACGCCGCCAGCAGCCGGTAGCCCCGCAGCGAACGTGCCGAGAGGCGCGCGTTGAG
GATGTAGACCGGAATGCCACGGTCACGGCAGCCGAACAGCATGTTCGGCCACAGTTCGGT
TTCCAGGATCAGCGCCAGGCTGGGCTGGAAGTGGCCGAGGAAGCGGTTGACGCTGCCGGG
CACGTCATACGGCAGGTAGACGTGGTCCAGGGCGTCGCCCCACAGCGCACGCACGCGCTC
GGAGCCGGTCGGGGTGATGGTGGTGATGACCCAGCGGATGTCCGGTCGCTCCTTGCGCAG
CGCGTTCACCAGCGGCGCAGCGGCATTGACTTCGCCCACCGAGACCGCGTGCAGCCAGAC
CCGCGGTTGGCCGGTGGGCTGGGGATAGGAGGCATAGCGCTCATCCCAGCGCCGGAAGTA
TTCACGGACCCGGAAGCCGCGCCAGACCAGGTGGTACACAGTGATCGGCAGCAGGATATA
GAGCACGACCGAGTACAGGCCGCGCAGGATCCATTCGACAGGGTCTTTACGCATGCGGCA
AGGATACGGGAGCCCCCCGGGAAAGACACGCGGCCGCCTTGGTAGAATGGGCCAATGTCC
GATGCCACCACCGCCGTCCGCCCGTCGCTGCGCGATCCCCGCAACTGGCCGATGTTCGCC
GCCATGCTGGGCGCCTTCGCCATCGCCCGCCTGCCGTGGATGCTGCAGCGTGCGCTGGGC
CGGGGCGTCGGCTGGATCACCTGGCGCCTGCTGGGCAGCCGTCGCCGCGCCGCCGAGGTC
AACCTGCAGCTGTGCTTCCCCGAGAAGGACGAGGCCTGGCGCCAGCGCCTGGTGCGCGAC
AGCTTCGATGCCCTGGGTGTGGGCGTGTTCGAGTGCATCCGCGCCTGGTGGGGCAGCATC
GACAGCATCCGCCCGCAGGTGCAGATCGAAGGACTGGAACATCTGCGGCAGATGCAGGCG
GAAGGTCGTGGCGTGCTGCTGGTGTCCGGCCATTTCATGACCCTGGAAATGTGCGGGCGC
CTGCTGTGCGACTACGTTGATCTTTCAGGCATGTACCGCAAGCACAAGAACCCGGTGTAC
GAGTGGGCGGTGAAGTTCGGCCGCCTGCGCTACGCCAAGGCAATGTTCGCCAATGAGGAC
ATCCGCGCTACCGTGCGCCACCTGAAGAAGGGCGGCTTCCTCTGGTACGCGCCCGACCAG
GACATGCGCGGCAAGGACACCGTGTTCGTGCCGTTCTTCGGCCACACCGCTTCGACCATC
ACCGCCACCCACCAGCTGGCGCGGATGACCGGCTGTGCGGTGATCCCGTATTTCCATCGC
CGCGAAGGCGGGAAGTACTTCCTGAAGATCGGCGCGCCACTGGAGAATTTCCCCAGCGAC
GACGTGGAAGCCGATACCACGCGGGTCAACCAGGCCATCGAAGAGATGGTGCGCGAGGCA
CCCGACCAGTACCTGTGGATCCACCGCCGCTTCAAGCGCCAGCCAGGCGGGCGGAGCGAT
TTCTACAAGTAGATCCACGCCATGCGTGGATGCTTTTCGATTCCGTGCCGGGATTCACAA
CGGCCAGCGGCACCAGGCGTACGGGTACTCCCCCACCACGCACGCCAAGCCCGCACGGAC
CGGATTGGCCAGGATGCACATCGCCTTCTCGTGAAGTGATTCGTCGGTCCGCACTGCATG
GTCGTGATAGGCGCGCTGCCACTGCGCAGTTCCATCAGCCAGTGCAGATGGTCGGGCATC
ACCACCCAGGCGAGACTGTGGCGGAAGCCCCTACGCTCGACGAAGCGCAGGGTGTCGATC
AGGATTGCCATGTTCGCCGCATCGGCGAACAACGGTTCACGGCCAAGGGTTGCCGTGGTC
AATGAGTACACGTTGCCGGATCGGGAATATCGACCGTAGCGGAGTCCTGGGCTGGCCATG
CCTCAAGCGTGCGATACGCATGGAAACACAGGTAGTGGTGGGTTACCTGTGTTTGCGTCG
GGAAAGCTCCATCCACGCATGGCGTGGATCCACCACAGCAATCTCCGTTCGGTACGTGCA
GTAGAGCCACGCCATGCTGGATGGACGATCACACCGCCGTCGGCGTGTCGTCCGCGTCGC
GCGCCAGCAGGCTGCCGGCGAACAGCGCGGCCAGCAATACGGTCAGGCCACCCCAGAAGG
CCGAATAGAACGCCAGATGGGTGTTCAGCGGGAACACGGTCACCGCCAGCGCCAGCATCG
CCGGACGCGCGCGTTCGCGGGCCATTGCCGGCGCGTAGCGCCATGCGCGCCAAGCCTGGG
CCACGGCCGCCAGCCACAGCAACAGACCAATCACTCCAGTCTCTGCGAGGATTTCCAGCA
CGATCTGATGGGCATGAAGCGCCGGGGCATTGCCCCACACGGCCGGCCCGTCCTCCGCCA
CGCAAGCGGGATAGGCATCGCGGAAACCACGTGCACCAACGCCATTGATCGGGTGCTCTT
CAATCATGCAGGCGGCGGCTTCCCAGATCCGCGCGCGCCCTGACAGGGCCTCGTCGACAC
CACGCTCACCCCCATCCAGGGCCATGGCCGTTCGCGCGAAGCGCTCGCGCAGCTGCGGCA
CGCTGGCGGTCAGCGCACCGGCGCCGAGCACCGCCACCAGCGCCAGCGCGGCCAGCCGTT
TCCAGCCGAACTGGCGCACGCCGCTGTAGGCCAGCACCAGCGCGAAGGTGATCCACGAGG
CGCGCGAACCGGCCAACAGCAGCACGCTGCCCAGTGCTGCCGCAGCCAGCAGCCAGCCCG
TATTGCCAAAGCGCCGCGCGGCGGGCAGCAGCAGGAACGGCGACAGGCTGGCCAGCACCT
GGCCGAACTTCAGGTTGCACGGTCCCAGTGCGCCACTGAGGCGATCTGCCAGTGCGGCCT
CGTCGGCCGGGCACAGTGCGTGGCCACTGACCGCCAGCTTCAGGTGTTCCAGCGACCAGA
ACCATGGGCTGGTGCCGGCCACCGCCTGCACCAGCGCATCCAGCGTCCATGCGCCGGTGA
TCAGTGCCAGCCCCGCGAAGGTCAGCCGCCGCCGCTCCGGCGTAGCCACCGCGATCGCCA
CCAGCCACATGAAGGGCAGATAGCGCAGGCCCGCAGCAGCCTTGGTCCACGAGGCCGCCG
GATCGATCGCATCGAATGCGGAGAATGCCTGCGGCAGCCAGTAACCAAGGAACAGGATCG
AAGTCAGTGCCCAGGCCGCCGTGCTCAACAGATGCGGGCGGCGCTGCAGGCGGCGCGTCA
CCATGCGCGCCGCCGCGTACAGCGCGCCCAGGCCCAACACGGTTTCGGCGATGCCTGGCA
ACGGCCACATCGCCACGTACGCCAGCACCCACCAGGGCGCCCAGCGCCCGGCGCGGTCGT
CGCGCACGATGACGGCAGGGTCAGCCGGCGAGGTCGGCATAGAGGCGGAGGGTATCGCGC
TGCATGGCCTGCAGGGTAAACGGGATGCGGGTCGGCAAGGACGGGGGCTGGGCCAGCAGG
GCCAGCGCACGTTCACCCAATGCCCGCGCATCGCCGAGCGGCACGGCACCTGCGGGTTGC
AGCTGCCGAAGCAGCTCACCGACGCCACCATGGTCCCAACCCAGCACCGGCCGGCCCACC
GACAGCGCCTCGACCACGGTGCGGCCGAACGCTTCGGGCTTGTCCGACACCTGCAGTACC
AGGTCGCTGGCCGCGTAGGCCTGGGCGATGCGTGCGGTCGGCGTGCTGATGTGCACGGCC
TCGGCCACGCCGAGCGCGGCCGCCTGCCGGCGCAGGTCGGCGACGTAGGCTTCACGGCCG
GGTTCATCGGTGCCCAGCATCCACAACTGTGCCGGCACGCCGGCGGCGCGCATATCCGCC
AGCAGCTGCAATGCGTATGCGTGGCCCTTCAGGCGGGTGCCACGCCCCGGCAACAGCAGC
AAGGGGCCTTCAACCTGCGCCAGCCATGGGTACTCTGCCGCAAGCGCCATCCGCGGACGG
CGATCGGCACGCGCCACGCGCGGGAATTGGGCCACATCGACGCCACGCGGAATCACCTGC
AATGCCTGTTCGGGCACGGTCGGGTAGTGGCGCTGCACGTAATCGCGCACGGTGTTGGAC
ACGCAGATCACGCGTTCGCCGCTGGTCATCACCGCGCTGTAGCGGCTGGGCGAGTTCAGC
CCATGCACGGTGGTCACCCAGTGCGGGCGTTGCGCGGCAGGCAGGGCACGGATTGCGTAC
AGGCCCAGCCAGGCCGGCAGCCGCGAGCGGGCATGCACGATGTCCGCACCAACCTCGGCA
AACAAGCGACGCAGGGTCGGTAAGTGGCGCAGGGTCAGCAGCGACTTGCGGCCGATGTCC
AGGGTGAGGTGCTCGGCACCGCTGTCGAGCAGCGGCTGCACCAGGCGGCCACCGGCGGAA
ACCACCAGCGCGCGATGGCCGGCGGCGACCAGGGCCGCAGCGATTTCCAGGGTCGAGCGC
TCGACGCCGCCGGAGTGCAGCGCCGGCAGCAACTGCACCACGGTCAATCGGCGCATCGAA
GGGGCGGCCGCTTAGTCGGCCAGCACGAACACGGAACCGCAGTACGGGCACTGCGCTTCG
CCATTGGGCTCGTCTTCGATCGGCAGGTACACGCGCGGATGCGAGTTCCACAGCGCCATT
TCCGGGGTCGGGCAGCTCAGCGGCAGATCGCTGCGGTGCACGGTGTAGCGCTTCTCGGCG
TTGGCGGGCGCAGTGGCGGTATGGCTCATGGCGGATGTCGATGAACGGGTTGCGAGGCCT
GTGATTCTAGCATCCAGGCCGCCCCGACATTGCGCCGCAACGGGTCTTTGCGCGTACCGG
GCCGATTCCCTGCGACCTTGCATGCCACTTCGGGATGAGGTGCCGGTGGGAATTCCCGAC
CGATCCTGCAGATTCACCCCGGGAAACCACCGACAACGATATTTACCGCATTTGGATCGA
ACTAAATGGCACTTGTCAGGTTGCCACGGCTGTTGCAGGATCGGGCCAGGTCGTGAACCG
GCCTACCCCAATCCGACCCGATCGCATGGCCCGCCCCCACCGGACCGGCATCGCCTCTTC
CACTGCCATCCCGGCGGGCGGAGCGATGCTGTCCGTGGTGTCCGCCGATGCGGGTTCTGC
CCGCCGCCAGCCCTTCCGGGAGACCCCTGCATGACCCTGTCCGATCCACGCCGCGCCCTG
CTTCCGCTCGCCCTGGCCCTGGCCTGTGCGACTACCGCGATGCCGGTGCTGGCACAGGGA
CTGCAGAGCTCGTTCGAGCCGGGCCAGCCGGCTCCGGAACCGGCCGCAGGCGCATTGCAG
GTCACGATCGGCAATGGCCCCGCGGCGCCCTACGCCGCCAAGCGCAATGTCGGCTACAGC
GGCCTGCACGCACTGCGCTACAGCAGTGAAGGTGGCAATGCGCGGCGCGAACTGTTCAAG
GCGGACGTGACCATCGAGGCGGATACCACCCTGTCGTGGCTGGTGCTGCCGGAGATCGTC
GGCAAGGACACCGTGGCTTCGACCTATGTGTCTCTGGACCTGCTGCTGGACGATGGCAGT
CGGGTTTCGGCCGGCGCTGCGCGTGACCAGCATGGGGTGGCCCTCGGCGCCCGCGCGCAG
GGCGACTCGAAGACGCTGTACCCGCAGCAATGGGCGCGCAAGGCGGTGCGGCTGGGCGAT
GTGCCCGCGCTGAAGGGCCGCCGCGTGGTGGCGATCGAACTGGAGGTGGCCAGTGCCGAC
GGCGCACCGGTCTCCGGCTGGATTGATGACGTTCGCCTGGACACCGTGCCACGGCAGCAG
CCAGCGCGCGTCTCCGACTGGGTGCTGACCACCCGCGGTACCCAGGCCAACGGCACCTTC
TCGCGTGGCAACAATTTCCCGGCCACGGCGGTGCCGCACGGGTTCAACTTCTGGACCCCG
GTCACCGATGCCGGTGCGCTGAACTGGCTGTACCGCTGGAACGAGCAGAACGACGCGCAG
AACCGTCCGCAGCTGCAGGCGCTTGCGCTGAGCCACCAACCCAGCCCGTGGATGGGCGAC
CGCCAGACCTTCCAGGTGATGCCCTCGGCCAGTCGTGGCGTGCCGGAGGCTGACCGCCGC
AAGCGTGCCCTGTCGTTCGACCGCAGCCATGAAAGCGCCCGCCCTTACCGCTACGACGTG
CGCTTCGACAACGGCGTCGCGGCATCGATCGCGCCGACCGACCATGCCGCGCTGTTCCGC
TTTGACTTCCCGGAGGACGGCGACGCCAACCTGCTGTTCGACAACGTCGATGCCCGCGGT
GGCCTGACTCTGGACGCCGCCACGCAGACGCTGTCCGGCTACACCGACACGCGCAGCGGC
CTGTCCAACGGTGCCAGCCGCATGTACGTGGTGGCCAGCTTCGACAAGCCGTGGCGCAGC
AGTGGGCGCCTCGACACCGGCCGACCGACCGGCTACATCAAGTTCGATGCCGGCAGCGAA
CGACGGGTGACCATGCGCATCGCCACTTCGCTGATCTCGGTGGAGCAGGCACGACACAAC
CTGGCGCTGGAAATCGCCGCCACCGATACGCTGGAGAGCGTGGCCGGCCGTGCGCAGGAT
GCATGGGACGCACGCCTGGCCCGCTTCGACATCGGCGATGCCAGCGACGATCAGAAGACC
ACGCTGTACTCCAGCCTGTACCGGCTGTTCCTGTACCCGAATTCCGGCCATGAAAACGTG
GGCAGCGCCGCCGCACCGGAGTGGCGCTACGCCAACCAGGCCAGCGCCAGCGATGACAAC
ACCGAGGGCAGCGCGACCCGCACCTTTGCCGCCGTGCGCGATGGCAAGGTGTTCGTCAAC
AATGGCTTCTGGGACACCTTCCGCACCACGTGGCCGGCCTACGCGCTGTTCACGCCCGAC
GATGCCGGGCAGATGGTGCAGGGTTTCATCGAGCAGTACCGCGCTGGCGGCTGGATCGCG
CGCTGGTCGTCGCCGGGCTACGCGGACCTGATGGTCGGCACCAGCTCGGACGTGGCCTTC
GCCGATGTGTGGCTGAAGGGCGTCGGCGGCTTCGATCCGGGCGAGGCCTACGCCGCCGCG
CTGAAGAACGCGACCGTGGTACCACCCGATCGCCATGTCGGCCGCAAGGGCATGGACCGT
TCGACCTTCCGGGGCTACGCCAGCGCCGACGTGCATGAGGGCATGTCGTGGACGATGGAA
GGCGCACTCAATGACTTCGGCATCGCCAACATGGCCGATGCGCTGGCCAAGCGCGCGGCC
ACGCCGGCCGCACGCGAGCGCTACAGCACCGAAGCCGACTACTTCCGCCACCGCGCTGCC
AGCTACGCGACGATGTTCGACCCTGCCGCCGGCTTCTTCCAGGGCCGCAAGGCGGATGGC
CGCTGGCGCGTGGACGCCAAGGACTACGACCCGCGCGTGTGGGGCCACGATTACACCGAA
TCCAACGGCTGGACCTTCGCCTTCACTGCCGCCCATGACGGCGAAGGCCTGGCCGCGCTG
TACGGTGGCCGCGACAAGCTGGCGGCGAAGCTGGATACCTTCTTCGCCACGCCGGAAACC
GCAGACCCGGCACTGGCCGGCTCCTACGGCGGCACCATCCACGAGATGACCGAAGCGCGC
GACGTGCGCATGGGCATGTACGCGCACAGCAACCAGCCGGCGCACCACATCCCGTGGATG
TACCTGTATGCCGGGCAGCCGTGGAAGACCCAGCAGCACGTGCGCGAGATCCTGTCGCGG
CTTTACGTCGGCAGCGAGATCGGCCAGGGCTATCCGGGCGATGAGGACAACGGCGAAACC
TCGGCATGGTACGTGCTGGCCTCGCTGGGCCTGTACCCGCTGCGCATGGGCGCCCCGGAG
TACGTGATCGGCTCGCCGGCCTTCGAACATGCACGCGTGGAGCTGCAGGGTGGCGCGGTG
CTGACCGTGAACGCGGCCAACAACTCGCGCGAGAACGTCTACGTGCAGTCGCTGAAGATC
AACGGCAAGCCGTGGACGAAGACCTGGGTGCCACACGACCTGATCGCCAAGGGCGCGACC
CTCGACTTCGTGATGGGACCCCGTCCGTCGCGCTGGGGCAGCGGCGTGGACGATGTGCCG
CGCTCGTTGACCGCGCGCGGCCAGCGCCCGCAGCTGCTGCACGACCTGCTCGGCAGCGGC
GCGAAGGCGACGCTGGCCGATGGCCGCGCCCTGCCCGCACTGGTCGATGACGATGCGAGT
ACCACCGTGGGCCTGGGCGGCGGCGCAACCATCGCGCTGACCGGACTGAGCGACGGCACG
CCGACGATGTACACGCTCACCAGCGGCGACGGCCGCATCCAGGGCGGCGAGTGGACGCTG
GAGGCGCGCAACGGCGGCGGCAGCTGGACCGTGCTCGACCAGCGCAGCGGCGAAGACTTC
GAATCCGCCCGCCAGACCCGTCCGTTCCGCATCGCCAGACCCGGCCGCTACAGCGAATAC
CGCCTGCGCCTGGCGGCACCGGCACGGCTGCCACTGGCGGAGATCGAACTGCTGGCGGCC
GGCACCGTACAATGAGCGGCATGCGCTACCGTCTTCTGCCTCTGGCCCTTGTTGCCCTGT
CCTTCTCAAGTTTCGGCCAGACCCAGGCGTTCGATACGCAGCTGACCCGCGACGGCGTGA
CGCTGAACTACCAGGACGCCCGTGGCGCCCTGGCCGCGCCGCAGCGCAAGCGGGTAATCG
ATACGTTCTTCTTCGCCTACCTGCGCGAACGTGCGGACTTCCACCCGCCCGCGCCGGCGA
TGGTGCGCATCGTGATCGATCCGGCCTACACCGGCATCGCCTTCGTCGGCGACAAGGACC
AGGCAGCGACGATCACCATCAACCCAGGCTGGTTGGCGCAGCACCCGAACGACATCGACC
TGGTCACCCATGAGGCGATGCACATCGTGCAGGGCTATCCAGGTTACGGCGATGCACGGG
TGCCGGGCTGGCTGGTGGAAGGCATCGCCGACTACGCACGCGACCGCTACGGCATGGACA
ATGCCGCCGCAGGCTGGGTACTGCCGGACAAGGTCGAGAAGGGGCAGAATTTCGACAGCG
GCTACCGGGTGACCGGTGCGTTCCTGAAATGGGCCGAGGCCGAGTATCCCGGCCTGGTGC
TGGCGCTGGACAAGGCCCTGCGCGACGGCCGCTATACGCCGGCGCTGTGGCAGAAGCACA
CCGGCAAGGCACTGCCGGCGCTGTGGACGCAGTATGCCAAGCCGCGTTCGGATGCACCGC
CGCCGGCACCAGCGCGCCGCGGCAAGCGGCGCTGACTGGGCGATCAACTGGGTATTCCGG
CGACTGGGTAGAGCCGACTGGGTAGAGTCGACTGTTAGTTGTGATCTCTCTGTACGTTGT
TCATCCGGGACATCTTTGGAAAATGGTGGTTACCACACCTCTCCAGACCCCAAAGAGCCC
GGATG
>contig00040 len=33112 cov=30.9 corr=0 origname=NODE_40_length_33112_cov_30.912033_pilon sw=shovill-spades/1.0.4 date=20220914
CCCCCCCGCCCCGGGGGGGTTGTGTGGCCGCCCGCCGGGCGCCGCGCCGGCCCGCCCCCC
CCCCCCCCCCGCCCGCCCCCCCCCCCCCCCCGCCACTACCGGAAAATGAAAAACCCGGCC
GAAGCCGGGTTTTTGCCAACGCCAGTCGACTGACAGTCGACTCTACTGCGCGTTACGGGC
TTCCTGCTCTTCTTCCTTCTGGCGATCGAAAAAGGCCATGATCCGGCTCATGATCGGGAA
GGTACCTTCGCGGCCCAGCGCGGAGACCAGGAACCACGGCTCCTTCCAGCCCAGCTCGGC
GACGATCTGCTCGGCCGCAGCCTTCGCTTCATCCTCGAACATCAGGTCAGCCTTGTTCAG
CACCAGCCAGCGCGGCTTCTGCAGCAGTTCCGGATCGTGCTTTTCCAGCTCGCGCTCGAT
GGCGCGCACCTGCTCGACCGGGGAAATGCCTTCCACCCCACCCTCCATCGGCGAGATGTC
CACCAGGTGCAGCAGCAGGCGGGTGCGCTGCAGGTGGCGCAGGAACTGCGCACCCAGGCC
GGCACCGTCGGCCGCGCCTTCGATCAGGCCCGGGATGTCGGCAATCACGAAGCTGCGGTA
GTTTTCCACCTTCACCACACCCAGGTTCGGGTACAGCGTGGTGAACGGGTAATCGGCCAC
CTTCGGCGTCGCCGCCGAAACGGCACGGATCAGGGTGCTCTTGCCGGCGTTGGGGAAGCC
CAGCAGGCCGACGTCGGCCAGCAGCTTCAGCTCCAGCTTCAGCGTGCGCTCCTCACCCGG
CTCGCCCGGCAGCGCCTGGCGCGGCGAGCGGTTGGTCGAGCTCTTGAAGTGCATGTTGCC
CAGGCCACCGCGGCCACCCTTGGCCACCAGCAGGCGGTCGCCGTGCTGGGTCAGGTCGCC
GATGACTTCATCGGTGGCAACGTTGATCACCACGGTGCCGACCGGCACGGTGATGGTCAG
GTCTTCGCCGCCCTTGCCGTAGGCCTGGCGGCCCATGCCGTTCTCGCCACGCTGCGCCTT
GAAGATGCGGTCATGGCGGAAGTCGACCAGGGTATTCAGGTTTTCGTCGGCGCGGATGTA
CACGCTGCCGCCCGCACCGCCGTCGCCGCCGTCCGGGCCGCCGAGCGGAATGAACTTCTC
GCGACGGAAGCCAATGCAGCCGTTGCCGCCGTTGCCGGCGAACACTTCGATTTCTGCTTC
GTCTACCAGTTTCATTGTTTCGATGCCTGCGATGGGCGCGGCCTGCCGGCCGTCACCTTG
AATGTTATGCCTGCCGATGGCCGGCAGCCCGGCCTGGCCGGTCTTGCTTCAACTCTAACG
AAAAGCCCCGCCGAAGCGGGGCTCTTCATGCAGCACCCCCATGCCGAGGCACGGGCGCCG
GCGATGCCTGGATCAGGCGTCGGCCGAGACGATGCTGACGGTGCGACGCTTCTTGGCGCC
CTTGACCGAGAACTCCACCTTGCCGTCCACGAGGGCGAACAGGGTGTGGTCACGGCCCAG
GCCAACGCCGGTGCCCGGGTGGAACTGGGTGCCGCGCTGACGCACGATGATGTTGCCGGC
TTCGATGGCCTGGCCGCCGAAGATCTTGACGCCCAGGTACTTCGGGTTGGAGTCGCGACC
GTTGCGCGAGGAGCCTACGCCCTTTTTATGTGCCATGACTGCTTCTCCTGATGCTTAGCC
GGCGATGCCGGTGATCTCGATTTCGGTGTAGTACTGACGGTGACCCTGACGCTTCATGTG
GTGCTTGCGGCGACGGAACTTGATGATCCGGACCTTGTCAGCACGACCCTGGGACAGGAC
CTTGGCGGTGACGGCAGCGCCCTTCAGCGCATCGCCCAGCTTCACGCCGTCGCTGTCACC
CAGCATCAGGATGTTGTCAAACTTGATCTCGCTGCCGACTTCGACTTCGAGCTTTTCAAT
GCGGAGCTTTTCGCCCTGCGCCACGCGGTATTGCTTACCGCCGGTGACCAGTACTGCGTA
CATGACCAGGCCTTCCTCTGTAGTTATTGTGGTCTGAGCTGCCGCCATCGAGGGCGGACA
GGAGCGGAATTGTACGCAGATCAGCGGGGGCGGGTCAAGTCAACCCCTGAACGTCGAAGG
AGACGGCACCGGAAAGGGGTCAGAAGCATTTTCACGCCGTGAAAAGGGATCTGACCCCTG
GCTGACGGCCTGTCTCACAAGGTGAGACACCGGGCTGGCATTGTCGCCCATTGCCCCCAT
CTGGTCACCTCGGTAGGCTGACCGATTGCCGTTCCCTGCTGGCCCGGCACCCAGCCAACG
CCCCCACAACCGGATCCCCCATGGCGATGGATTTCATCCGCATCCGCGGCGCGCGGACGC
ACAACCTGAAGAACCTCGACCTCGACCTGCCCCGCGACAAGCTGATCGTGATCACCGGCC
TGTCCGGCTCGGGCAAGTCCTCGCTGGCGTTCGACACCATCTATGCAGAAGGCCAGCGCC
GCTATGTCGAGTCGTTGTCGGCCTATGCGCGCCAGTTCCTGAGCGTGATGGAAAAGCCGG
ACCTGGACCACATCGAAGGCCTGTCCCCGGCCATCTCGATCGAGCAGAAGTCGACCTCGC
ACAACCCGCGTTCGACCGTCGGCACGATCACCGAGATCTACGACTACCTGCGCCTGCTGT
ACGCCCGCGTCGGCACCCCGCGCTGCCCGGACCACGGCTATCCGCTGGAAGCGCAGACGG
TCAGCCAGATGGTCGACCAGGTGCTGACGCTGGACCCGGAACAGCGCTACATGCTGCTGG
CGCCGGTCATCCGCGACCGCAAGGGCGAGCATGCGCAGGTGTTCGACCAGCTGCGTGCGC
AGGGCTTCGTCCGTGTGCGCGTGGACGGCGAGCTGCATGAAATCGACGCGGTGCCGCCGC
TGGCACTGCGCCAGAAGCACACCATCGAGGCGGTGATCGACCGCTTCCGCCCGCGCGAGG
ACATCAAGCAGCGCCTGGCCGAGAGCTTCGAGACCGCGCTGAAGCTGGGCGACGGCATGG
CCTCGGTACAGAGCCTGGACAACACCGAAACCGCGCCGACGCTGTTCTCCTCCAAGTATT
CCTGCCCGGTCTGCGATTACTCGCTGCCGGAGCTGGAACCGCGCCTGTTCTCGTTCAACG
CACCGATGGGCGCCTGCCCCGGCTGCGATGGCCTGGGCATGGCCGAGTTCTTCGACCCCT
CGCGCGTGGTGGTGCATCCCGAACTGTCGCTGGCCGCCGGTGCGGTGCGCGGCTGGGACC
GCCGCAACGCCTACTACTTCCAGCTGATCGCTTCGCTGGCCAAGCACTACCGGTTCGACG
TCGACGCGGCGTGGAACTCGCTGCCGGCCAAGGTGCAGCAGGCCGTGCTGTACGGCAGCG
GCGACGAAGCGATCACCTTCACCTACTTCACCGAAGCCGGTGGCCGCACCCAGCGCAAGC
ACCGCTTCGAGGGCATCATTCCCAACCTCGAACGCCGCTACAAGGAAACCGAGTCGCCGG
CGGTGCGCGAAGAACTGTCCAAGTACATCAGCGAGCAGCCGTGCCCGGAATGCCACGGCG
CGCGCCTGAACAAGGCGGCTCGCAACGTGTTCGTGGCCGACCGCCCGCTGCCGGACCTGG
TGGTGCTGCCGATCGACGAGGCGCTGAAGTTCTTCAGCGAACTGAGCCTGCCGGGCTGGC
GTGGCGAAATCGCCGCGAAGATCGTCAAGGAAATCGGCGAACGCCTCGGCTTCCTGGTCG
ATGTGGGCCTGGATTACCTGACCCTGGAGCGCAAGGCCGACACCCTGTCCGGTGGTGAGG
CACAGCGCATCCGCCTGGCCAGCCAGATCGGCGCCGGCCTGGTCGGCGTGATGTACGTGC
TCGACGAGCCGTCCATCGGCCTGCACCAGCGCGACAACGAACGCCTGCTCGGCACCCTCA
CCCGCCTGCGCGACCTGGGCAACACGGTGATCGTGGTGGAGCATGACGAGGATGCGATCC
GTCTGGCCGACTACGTGCTGGACATCGGCCCGGGCGCGGGCGTGCACGGCGGCGAGATCG
TCGGCCAGGGCACCCTGCAGGACATCCTGGAAGCCCCGCGCTCGCTGACCGGCCAGTACC
TGTCCGGCAAGCGCGCGATCGAGATTCCGGCGCGCCGGCACAAACCGAACCCGAAGATGA
CCCTGCACCTGCGCGGGGCCAGCGGCAACAACCTGAAGGGCGTGGACCTGGCGATTCCGT
CGGGCCTGCTGACCTGCGTGACCGGCGTGTCCGGCTCGGGCAAGTCGACCCTGATCAACG
ACACCCTGTTCTCGCTGGCCGCCAACGAGATCAACGGTTCCTCGCACCCGATCGCCCCGT
ACAAGGAGATCGATGGGCTGGACCTGTTCGACAAGGTGGTGGACATCGACCAGTCGCCGA
TCGGCCGCACCCCGCGTTCCAACCCGGCCACTTACACCGGCCTGTTCACTCCACTGCGCG
AACTGTTCGCACAGGTGCCTGAAGCGCGCGCGCGTGGCTATTCGCCGGGCCGCTTCAGCT
TCAACGTGCGCGGCGGCCGCTGCGAAGCCTGCCAGGGCGACGGCCTGATCAAGGTCGAGA
TGCACTTCCTGCCGGACGTGTACGTGCCCTGCGACGTCTGCCATGGCAAGCGCTACAACC
GCGAAACGCTGGAGATCCTGTACAAGGGTTTCAACATCAACGACGTGCTGGAAATGACCG
TCGAGGATGCGCTGAAGCTGTTCGAGCCGGTGCCGTCAATCGCGCGCAAGCTGGAAACGC
TGGTCGACGTCGGCCTGAGCTACATCAAGCTGGGCCAGAGCGCGACCACGCTGTCTGGTG
GTGAAGCGCAGCGCGTGAAGCTGTCCAAGGAACTGTCGCGCCGCGATACCGGCCGCACCC
TGTACATCCTCGACGAACCGACCACCGGCCTGCACTTCCACGACATCGAAGCGCTGCTGG
GCGTGCTGCACAAGCTGCGCGACGAGGGCAACACGGTGGTGGTGATCGAGCACAACCTGG
ACGTGATCAAGACCGCCGACTGGATCGTCGATCTGGGCCCGGAAGGCGGGCATCGCGGTG
GCACCATCCTGGTCACCGGCACGCCGGAAGACGTGGCGGCCTGCCCGCAGTCGTACACCG
GCCAGTTCCTGGCCCGCATGCTGCCGTCTACCAGCGCGCGCCCGGAACAGCCGGCCGCCG
TGGCCAACAAGCCCGATGCCCGCCCGCCGCGCAAGGTGAAGCCTGAGAAGCCGGCCAAGG
TGGCGAAGAAGGCGGTGGCTGCCAAGAGCACCGGCAAGGCCAGCAAGAGCACGACCAAGA
AGAAGGACGCCTGATGAGCAGCGAACACAAGATCCTGGCCCGCATCCCGATCAGCGTGCG
CTGGCGTGACATGGACAGCATGGGTCACGTCAACAACGCCAAGTACATTTCCTACCTGGA
GGAAGCGCGCGTGCGCTGGATGCTGGGCGTGGACGGCGTGTCGATGACCGACCGCATCGC
CCCGGTGGTGGCCGCGACCAACGTCAATTACCGGCTGCCGATCGTGTGGCCCAACGACAT
CCTGGTCGAGCTGTTCGTCGAGCGCCTGGGCAACAGCAGCGTGACCATCGGCCACCGCAT
CGTCGATCAGCAGGACGATTCGAAGCTGTATTCCGATGGCAACGTGGTGGTGGTCTGGAT
GGATACCCAGACCGGCAAGAGCGCACCGCTGCCGCAGGCGATCCGCAGCGCCTCTACCTG
ACGCGCCCTGGTGGGTGCCGACCTTGGTCGGCACGCTTTGGCTGCAATGAGGTTGCCGGC
CAGCGGCCGGCACGACCGACACTGATCAAAGGACTGACATGATCCACAAGACCGAACTGC
GCGACCTGCTGCCCGGCATGGTCCCCTTCCCCACCGACGTCTTTCCCGCCGACCAGGCCT
GGCTCGGCCAGCACCTGCTGCCGCTGCTGAAGATCGACCTGGGCGTGCTGCGCCCGGAAC
TGGCTGGCCAGGTGGCAACGATGCTGTGCCCGATCGAGCCGTACGACGGCTGCATCGGCG
AGACCACCGAAGAACACCACAACGATTTCACCGGCACCAACTGGATCGCCTTCGAACTGA
CCGCCGGCAACCAGATGCGCTTCCTCGGCAACGAGGGCTATTTCATCGGCGATGCGGTAC
AGGACAAGGACGCACAGGAACACATCGCGCAGATGCGCGAGAGCTACGCCAAGGCCCGCG
ACTACCATGCCACGCACGGCCGTCTCGCCTGCTACTCGCGCTACGGCAAGGGTGAGGCCA
GCGAGCGCGATTATCTGGATACGCTGGGTGGCCCCATTGGTTTCGGCAACTGGACCGAGA
CCGCGGAGATTCCCGCAGCCTTCGAACTGGGCTTCACCGAGGCGGCCGATGACCCCAATG
CTGCGGACGATGCCGAAACGGTGATCATCACCCGCAATGGCAACAAATTCTTCGCCGTGG
CCGACGTAGCCGGCTACAACTGGTGCGCCACCGGTGCCGACGCGATCGTGATGCTGTACG
AGCCGGTCAGCCGCACGGTGCTGTTCTCTTACGACTGGTCGTAAGCCTGTTTGGTAGTGC
CGGCCGCTGGCCGGCATACCGAGTTGCCGGCCAGCGGCCGGCACTGCCATCCCGCTACGG
CGCGGCCTTGCGCACGGTCAACGTCGCACTCGCTTCGCTACCACCTTCCAGCTGCAGCCG
CAGCGGCAGCACCTGCCCTTCCTTCAGCGCGCCCTTGCCCTGCATCAGCATCAGGTGCAG
GCCGCCGGGCTTGAGCTCGGCACGCGCGCCGGCTGCCAGCGGCAGGCGCTCGATCGCGCG
CATCCGGCTGACCCCGTCGACAATCGTGGTCTCGTGCAGCGACACATCACCGAAGCTGCT
GCTGGTCGCGCCGGTGATCGCCACCGCCTTGCTGCAGCCATTGTGGATGACGCCGTAGCC
GGCGGTCATCGGCATTGCCGGATTCGGAGGCAATCGCGCCCAGCCCTGCTCCACCGTGAC
GCACGCCGGTTCGGCGGCCGAGGCCGATGCTGCGGTCGCACACAGGACCCACAGTACGCC
AACGAATGGTTTGGTTATCATCGCCCAGGTTCCTTCTTCGCAACGAGACCGCAGCATGAC
GACGCTCATCGAGGTGATCAACCATGGCCCCATCCGCGAACTGCGCCTGGCACGGCCGCC
GGTCAACGCACTGGACACCGAACTGTGCCGGCAGCTGATCCATGCCATCGAGCTGGCCAT
GGCCGAAGACGCGCATGGCATCGTGCTGTCGGGCAGCGAGCGCGTCTTCACCGGCGGCAT
GGACGTGCCGCACCTGCTCTCGCATGGCGATGACAAGCACAAGTTGTTGGACACCTGGAA
CGCCTTCTTTGGCGCCGTGCGCACGCTGGCCGAGAGCCGCATTCCGGTGGTCGCGGCGAT
CACCGGCCACGCCCCGGCGGGTGGCTGCGTGCTGGCCCTGTGCTGCGACTACCGGGTGAT
GGCGCGCAGCGCCGATCCGTCGCGGCCGTATGCCATCGGCCTGAACGAAGTGCAGGTCGG
CCTGATCGCGCCGGAGGGCATCCAGCGCCTGCTGCGCCGTGCGGTGGGCGTGCACCGCGC
CGGTGTGCTGCTGACCACCGGTTCGCTGGTGCCGGCCGAACAGGCGCTGCAGATCGGTCT
GGTGGATGAGCTGGCCGAGGGAGACCTGGTGGTGGCACGCGCCATTGCCTGGCTGCAGAA
CCTGCTCAAGCAGCCGCGCCAGCCGATGCTGCTGACCCGCGCGATTGCCCGTGCCGACCT
GCATGAGGCGCTGCACCCGGACCTGATCCAGCTGGACCGCTTCGTCGAGGCCTGGTTCGC
CCCGGACGCACAGAACGCCCTGCAGGCCCTGGTAGCCCGGCTGGGCAAGTAAACGGTAGT
GCCGGCCGCTGGCCGGCAACCGCAGGCGCCCCAGGAGGCTCATGAGGCTGCCGGCCAGCG
GCCGGCACTACCGATGATGGGCCGGCCTGCACCGGTATAATCGGGGCCTCTTCACTGCTG
TGGCCGCCCCCCTTGAACGACACGCCCGAACCCGTCGTCTCCGAGCTGATCGACCTGCTC
ACGCTGGAGCGGCTGGAGGACAACCTGTTCCGCGGGCAGAGCCGCGACATCGGCACCAAG
TACGTGTTCGGCGGGCAGGTACTGGGCCAGGCGCTGGCCGCAGCGCAGGCCACGGTCGAC
AATGGCCGCCACGTGCACTCGCTGCACGCCTATTTCCTGCGCGCTGGCAACATCGACCAC
CCGATCGTCTACGACGTGGACCGCACCCGCGATGGCGGCAGCTTCTCGGTGCGCCGGGTC
ACCGCGATCCAGCACGGCAAGGTGATCTTCTTCTGCGCGGCCTCGTTCCAGCAGGCCGAG
ACCGGCGCCGAGCACCAGCACAAGATGCCCGAAGTGCCACAGCCGGAAGACATCGAGCCG
AATCGTCCGCTGCCGGCGGAAGTGCTCGAACGCCTGCCGATCAAGGTGCAGCGCTGGCTG
TCGCGCGGTGGCCCGTTCGAGTTCCGCCACGTGTACCCGCGCGACGAACTGAACCCACCC
AAGCGCCCGCCCTACCACCAGGTGTGGCTGCGCCTGAGCGAACCGGTGGGCGATGCGCCG
GAGCTGCACCAGGCGCTGCTGGCCTACGCCTCCGACTTCCACCTGCTGGGCACGGCGACC
TTCCCGCACGGTATCAGCTACTACCACCCGCACGTGCAGATGGCCTCGCTCGACCACGCG
ATCTGGTTCCACCGCCCGTTCCGCGCCGACGACTGGCTGCTGTATTCGCTGGACAGCCCC
AGCGCGCAGGATTCGCGCGGCCTGGCCCGCGGCCAGTTCTTCACCCGCAATGGCGTGCTG
GTGGCCAGCACCGCGCAGGAAGGCCTGATCCGCGTCGTTCCCGACCAGGCCGCGGCCGCT
GCCGTGCCAGCCAAGGAGTAACCCCATGCGCCAGATCTTCAGCAGCCAGCGCGTGGAAAC
TGTCGAAGGCGTGGCCGAGCTCCTGCGCGAGCATGGCATCGACGTCAAGGTGACCAACGG
GCGCTCGTACAAGACCCGCCGCCGCGGTCAGTTCAGCTATACCGACCTGGGCAACGCCAA
CGCCTATCCAGCGGTGTGGATCGTACGCGCCGACGATCAGCCGCGCGCGCGTGAAATCCT
GCGCGAGGCGCGCCTGCTCGACACCACCCGTCGCGACCACCCGACCGCCGAGTTCGCCTT
CCGCGACGCGCCGGAACCGGGCAGCGGCGGCCGCAGCTGGGCCTGGCGCATCCGCATCGC
CCTGCTGGTGGTGATCGCCGGCGTGGCGCTGGTGATCGGCCTGCGCCATCGTGGTGCCCC
GGCACCGGTCGCACCGGCCCCTGCCCCGCAGGTGCAGCCGCAGCAAGCGCAACAGGCCCC
GCAGGCCGCGCCGGAAGAGGAAGAAGTGCGGGTCCGCATCCAGCCGTCGAAATGACGCAC
GGGTAGTGCCGGCCGCTGGCCGGCAGCCACAAAAAGGGGACGGAGGGGATCAAGTCGTTT
GTGGCACAAACGACTTGATCCCCTTTTTTATCATGAGGATGCCGGCCAGCGGCCGGCACT
ACCGCACAGAAAGTCGGTCACATTGGGCGCGCGGCTCCGTCATGGGACACAATCCCAGCA
GGAGAGCCGCCGCCATGACGACGTTCGCCGCATCGATCGACCAGACCCTGGAACGCGAAC
TGCCGGCCGCCGCCAGCGGTTGCCAGCACGCCTATGGCCGCATCGTGCTGGCCTGCCAGA
ACACGGTCACCGCCATCGCGCTGGCCATCACCCGCGACCGCCAGGCCAGCGAGGACATCG
CCCAGGAAGCCTTCGTCAAGGGCTGGCAGCAGCTGCACCAGCTACGCAGTTCGACCAGCT
TCCTGCCCTGGCTTCGGCAGATCACCCGCAACCTGGCCCGCGATTGGCTGCGTGCACAAC
GTGGCCGGCCGCTGACCGGCGAGGCCGCCGAGGTGGCGATGGGCATGGCCGCCGACCCTT
CACCGGGCGCGGTCGACCGCCTGCAGCGGGTGGAAGAAGAGATCGCCGCCGAGGACATCA
TTTCCGCGTTGCCGGCCGACAGCCGCGAAGTCCTGCTGCTGTACTACCGCGAAGGGCAGC
GCTCGCAACAGGTCGCCGACCTGCTCGGGCTCAGCGATGCGGCCGTGCGCAAGCGCCTGT
CACGTGCACGTGCCCTGGTGCGCGACGGCCTGCTGCAGCGCTTCGGTGAGTTCGCGCGCA
GCAGCGCACCCAGTGCCGCGTTCGCTACGGCGGTGGTTTCGATGGTACTGGTGGCCGCGC
CCGGCACGGCCAGCGCAGCGATCCTGCTCGGCACCGGTGTCGGTGTGGGCGGCAGCAAGC
TGGGCCTGGGCGGCGTCAGTGCCGCAGGCGGGGCAGCCATGGGTTCACTGACGGCCGCCG
CCAGCCAGCTGCACCTGATTCCCGCCAGCGACTGGGCCACCGTTGCCGGTGGCGTCGTCG
GCGGCATCATCGGCAGCTATCTGGGTGGCCGCTTCCTGCTGCGCTTCGCAGACACCCAGC
AGGAACGAACAGCAGTGCGACGCTTCGTGCACCTCAATACGTTCACCGCGATGGTCGTCT
GCACCAGCCTGCTGATCTCGCAGATGCTGCAGGTGCCGATCTGGCTGCAACTTGCGATTC
TCGTCATCGGCCTGGGTACGGTGAACTACCAGTGCCTGGTGCCGCTGCAGCGCGTGATGG
CACCCATGATCGCGCGCGATTCAGCGCGGCGCGGCCGCAGCGGAACCAACTGGAAATACG
AATCCGTGTACGGGCGCACCGGCATCATCGGGGCGAACGTATTCGTGATCGGCCTGGTGG
TATATGCGCTGATGCGCAACGGAAACGTGTAACGGACAACGCCGGCAGTACGCCGGCGTT
GTCATCAATCACTGCATTGAACCTCAGCGCTGCGGCTTCGGCGCAGCGCCATCACGCGGA
CCGCCATGGCGCGGGCCACCGTGCATCGGGCCCTTGGCGGCGTCGAACTCGGCCTTGCTC
AGCTGGCCGTCCTTGTTGGTGTCGGCGGCAGCGAACCAGGCATCACGATGCTGCTTCATG
CGCAGCTCGCGGTCGGCCTTGTCCAGGTAGCCGTCCTTGTTCAGATCAAGCTGGTCGAAG
CGCGCGGCCAGGCGCGGATCGGCCTTGGCTTCCTCGCGGCTGATGCGGCCGTCCTTGTTG
ACGTCCAGCTTGGCCCAGCGCTCACCGCCGTGGCCACGTCGCCCATGCTGCCAGCGCGGC
AGCTCATCGCGCGAGAGCTTGCCGTCCTTGTTCTTGTCCAGCTCGTCGAACTTCGCGGCC
AGGCGCGGGTTGGCGGCGGCCTCGCTGCGGTCGATGACGCCGTCGCCGTTGGTGTCCAGC
CTGGCCGGGCGCGGCGCGGGCGTGGTCGGGGTGTCGGCGGCCAGCGCGATACCGGAAGCG
GAGGTGCCCAGCAGCAGGGCCAGCAGCAGGGGGGTACGGATCATGAGGTCACTCCTGGGG
ATGGGAACAGCGTCGGGGTGATCACTTCACCCCCGGGGGACAACAACGCCCGGGCGCGAC
GTCGGTTGACGCTACTGCCGATTCCATTCATCCGCCGGACAGTCGCCGCCACTGCGACAA
CCTGGGGCTATGCTGTGCCCATGGCGATACATGGCGACAGAGACGACGAACTGCGACTTT
TCCAGACCGGCGAGCACCCCTGCGGGTACTGGTCGGACCGGGTGGCACGCGACCTGGTGC
TGGACCCGAACGACCGCCGCCTCGGTGCGCTCTATCCGCTGGCACTGAGCTGGGGCTTCC
GCCGCAGCGGCGACCTGGTCTACCGGCCGCACTGCGCGCACTGCCAGGCCTGCGTGGCGG
TGCGCATCCCGGTGGCGCGCTTCGCTCCGGACCGCAGCCAGCGCCGCTGCGCCGCCCGCA
ATGCCGACCTGGAGGTGCGGATCACCGCCGCCACCGCCCGCGACGACCTGTTCGCGCTGT
ATCACCGCTACCTCACCCACCGCCACGCCAACGGCGGCATGGACGACCATGGACCGCACG
AGTTCGAGCATTTCCTGATCGGCAGCTGGTCGCACACCCGCTTCATGGAAATGCGCCTGC
CCGGCCACGACGGCCAGCCCAGCCAGCTGCTGGGGGTGGCGGTGACCGACGTCACCGAGC
ACGGGCTGTCGGCGGTCTACACCTTCTTCGACCCGGACCACGCCGCGCGCGGGCTGGGCA
CCTTCGCGATCCTGCAGCAGATCGAGTGGGCGCGCCGCGAGGGCCTGCCGCACGTCTATC
TGGGCTACTGGATCCGCGGCCACCAGAAGATGGACTACAAGCGTCGCTTCCATCCGCTGG
AAGCCTACGATGGCCGCCGCTGGCACGATTTCGACAACGATCTGGACGGGCGCTGACAAA
CCGCTGACACCGGGCCGGGTGCACAATACGGCCCATGAACATGACCCGCCGCCATTCCCT
GATCCTCGCCCTGGCCCTGCTCTGCGGCGCCACGGCCCCCGCCTTCGCCACGTCCCCTGC
GATGACCGAAAAGCCGTCCGCTGCGCTGCGCCTGGCCACCTACAACACCTCACTGTACTC
CGATGACGCCGGCGGCCTGATCAAGGAGCTGGAAGGCGACAGCGAGCACGCGCGCAAGAT
CGCCGCGGTGCTGCAGCAGGTGCGCCCGGACCTGGTGCTGCTGAACGAATTCGATTTCGA
CGACGCCCATCGCGCCGCCGACCTGTTCCAGAAGCGCTACCTGGAAGTGGCCCAGCCCGG
CGGCGGCAAGCCGCTGCACTTCGCCTACCGCTACCTGGCACCGGTCAATACCGGCGTGCC
CAGCGGGCTGGACCTGGACAACAACGGCGTAGTCGGTGGCGAAGGCCGCAGCCGTGGCAA
TGACGCGTGGGGCTACGGCCTGCACCCGGGCCAGTACGGCATGCTGGTGCTGTCGCGCTA
TCCGATCGACGAAGCCAAGGTGCGCAGCTTCCAGCTGTTGAAGTGGAGCGCGATGCCCGG
CGCGATCCGCCCGGTCGATCCACGTACCGGCCAGAGCTTCTACAACGACCACGTGTGGTC
GCAGCTGCGCCTGTCGTCGAAGTCGCATTGGGACGTGCCGGTGAAGACCCCGGCCGGCGT
GGTGCATGCGCTGGTCTCGCACCCGACCCCGCCGGTGTTCGACGGTCCGGAGAAGCGCAA
CGCAGCGCGCAATCACGACGAACTGCGCCTGTGGCAGGAATACCTGTCCAAGGGTGACAA
GCCGTGGCTGTGCGACGACAAGGGCCAGTGCGGCGGCCTGGCGCAGGACGCGCGCTTCGT
GATCCTCGGCGACCTCAACAATGACCCGGTCGATGGCGATGGCCGCCATGAGGCGATCGT
CGAACTGATCGAGAACGCCCGCGTGCTGCGCTACCCCACCCCGCGCAGCGTCGGCGGCGA
GCAGACCAGCCTGGCCTATGCGGCCAAGGGCATCGAGCGCAAGGGCGCACCGTTCCACGC
CACCGGCGACTTCGGCCCGAAGTCCGGCACCATGCGCCTGGACTATGTGCTGCCCTCGAC
CGGTTTCGAATACGTCGGCAGCGGTATCTTCTGGCCGGCCAATGAGAGCCCGGAAGCGAA
GATCGCCGACGGCAGCGACCACCACCTGGTGTGGGTGGACGTGCGGTAGAGCAGCGTACC
GACCAACGGTCGGTACGCACCGGGTTTCGGTAGGCGACGACCGTTGGTCGTCGCTCCTTT
TTTACGGGCGCAGTTCGACGCCGATGACTTCGGCGGCATCACGCGCGGTGGCGCGTGCTT
CGTCGATGGTTTCCGCGCGCGCCAGGGTCACGCCCACGCGGCGATGGCCGTGCACGCTCG
GCTTGCCGAACAGGCGCACGGCGGTATCCGGCACCTGCAGGGCGGCGGCCACGTTGTTGA
AGTACGGCACGCCTTCGCCGTGCGCCAGCAACGCACACGAGGCCGACGGGCCGCTCTGGC
GGATCACCGGGATCGGCAGGCCGAGGATGGCGCGCGCATGCAGCGCGAACTCGCTCAGCT
CCTGCGATACCAGCGTCACCAGGCCGGTGTCGTGCGGGCGCGGCGACACTTCGCTGAACC
ACACTTCGTCGCCCTTCACGAACAGCTCCACACCGAACAGGCCCCAGCCGCCGAGATCGT
CGGTGATCGCGCGCGAGATCTCTTCGGCACGCGCCAACGCAGCACTCGACATCGGCTGCG
GCTGCCAGCTTTCGCGGTAGTCGCCATCCTTCTGCAGATGGCCGATCGGCGCGCAGAACG
AGGTGCCGTCGGCATGGCGCACGGTCAGCAGGGTGATCTCGTAATCGAAATCGATGAAGC
CTTCGACGATGCAGCGGCCGGCACCGGCACGGCCACCGGTCTGCGCGTACTCCCACGCCG
GGGCGATGTCCGCCTCGCTGCGCAGGGTGCTCTGGCCCTTGCCCGAGGACGACATCACCG
GCTTGACCACGCACGGCAGGCCGATGGCGGCCACGGCAGCACGGTATTCGGCCTCGGTAT
CGACGAAGCGGTACGGCGAGGTCGGCAGGCCCAGGGTCTCGGCGGCCAGGCGGCGGATGC
CTTCGCGGTCCATGGTCAGGCGCGCAGCGCGCGCGGTCGGGATCACCCGCAGGCCCTGTT
CCTGTTCCTGTTCCAGCTGGACCAGGGTTTCGGTGTGGATGGCCTCGATCTCCGGCACCA
CCAGGTGCGGCTGCTCCTGGGCGATCAGCGCACGCAGGGCCATCGCGTCGAGCATGTCGA
TCACGTGCGAACGGTGCGCGACCTGCATGGCCGGCGCATCGGCATAGCGATCGGCGGCGA
TCACCTCCACGCCCAGCCGCTGCAGCTCGATGGCCACCTCCTTGCCGAGTTCGCCCGAGC
CCAGCAGCAGCACGCGGGTGGCGGAGGGGGACAACGGAGTTCCAAGCTTGGCCATGGCGG
TTCCAGCAGCGATGTGAAGGCGGGTGGGCATTCTAGCTGGCCGACCGCCCCGGCCACGGC
ATCCGACGAACGGTATCGGACAAGTGATATCACTTTGATATCTTAATTCCGAACCCTCAA
GGACGTACCGCCATGAAAGAGAAGTCGCTGTCTTCCCTCAACGGCCTCGGCACGCTGGCC
GGCGCCCTGCTCGTCGCCCTCGCTGGCGCCGCCCTGTTCGTACTGGGAGTGGCAGCCAAG
GCCAGTGCCGGCTCGCCCAATCTGTTGCTGATGCTGCTGGGCGCCCTGCTGGTGGCGCTG
GGCGTGTTCATCCTGGCAGGCCTGTACACCATCCAGCCCAACCAGGCCGCCGTGCTGAGC
CTGTTCGGCAAGTACGTGGGCACCGTGAAGGACAACGGCCTGCGCTGGAACAACCCCTTC
TTTGCCAAGCGCCGGGTCAGCCAGCGCGTGCGCAACTTCGAGAGCGGCAAGCTGAAGGTC
AACGAGCTGGATGGCAGCCCGATCGAGATCGCCGCGGTGATCGTCTGGCAGGTGGTCGAT
GCCTCGGAGGCGGTCTACAACGTCGACGATTACGAGAGCTTCGTGCACATCCAGTCCGAA
TCGGCGCTGCGTGCGATGGCCACCAGCTATCCCTACGACCAGCACGAGGATGGCCAGCTG
GCCCTGCGCAGCCACGCCAGCGAGATCTCCCAGCACCTGAAGAACGAGCTGGCCGAGCGC
CTGGCCGATGCCGGTGTGCAGGTGATCGACGCGCGCATCAGCCACCTCGCCTACGCCGCC
GAGATCGCCCAGGCGATGCTGCAGCGGCAGCAGGCCAACGCGGTGATCGCCGCGCGCACG
CGCATCGTTGCCGGTGCGGTGGGCATGGTCGAGATGGCCCTGGCCGAACTGCAGAAGAAC
GGCGTGGTGCAGCTGGACGAGGAACGCAAGGCGCACATGGTCAGCAACCTGCTGACCGTG
CTGTGCTCGGACCGCGGCACCCAACCGATCGTCAACGCCGGTTCGCTTTACTGAGCCATC
CTCGCAACGGGGCGCCCCACCGCCCCGCCAGGAGTTTTCATGAGTGAGAAGAAAGCCTAT
CCGCTGCGCATCAATGCCGAGGTCCTGGCCGCGGCACAGCGCTGGGCTGACGACGAGCTG
CGCAGCCTCAACGCGCAGATCGAATACGTACTGCGCGACGCCCTGCGCAAGGCAGGACGC
CTGCCGAAACCCAAGCCATCGCCGGAGGACAAGGAATGAGCAAGCGCTGGAGCTACCAGA
CCATCGAGGTCAAGACGTCCATGATGGGTGTACTCAAGCCCGAGGACATCCAGGCCGAAC
TCAGCCGCCAGGGCCAACTGGGCTGGGAACTGGTCAACATCATCATCCCGGCGCCGATGC
GCCCGGCGATGCTGGTGTTCAAGAAGGAGGCCTGAACCATGGGCGGCAGCGACCCGAAAC
CCTTTGACGTGGCCGAGAGCTCGCCGCTGCGCGTGCTCTGGATCGTGCTGCCGCTGCTGG
CTGCCTTCGTGGCCTGCCTGTATGCACAGCTGTACAAGGCACCGGCGAGCGCACCCTGGA
TCGAAGTAACGCTGTCGCCGCCCTGGTTCCGGATGGGCGGCAGTGCGGCATGGAGCCTGC
TGGTGATTGCCCTGCTGGGCATTGGACTGGGCACGGCCTTCTTCCGCCGCCGGGTGGAAC
TGGCCGGCGATGTGCTGGACGTGCGTTCAACGATGTACCGGCGGCGGGTGCCGGTGGCGC
AGTTGCGGCTGGACCAGGCCGAGGTGGTCGACCTGCAGCGTGACCGCCGCTACGGCATCC
GTGTCAAAACCAATGGCTATTCAATGCCGGGCTTCTACTCGGGCCACTTTCGCCTGCAGG
GAGGCGGCAAGGGCTTCGCCCTGGTCACCGACCGTGCGCGGGTGCTCGCCCTGCCGGTCA
GTGATGGCAGCACGCTGCTGCTCAGTGTGGACCGGCCGCAGGCGCTGCTCGATGCGCTGC
GCAAGGTGGCCGCGTCGGCGCCACGGCAGTAAGCTGCGGCGATGCAACGACGCGCCCCCC
TGCTGATCAATACCGAGGCCATCGAATTGTGGCCCGCCGACTTGCTGCGCGCGCGCAGCA
ACCTGGACGCACGCCTGCTGTCACAGGCGCGTTGGGTGCTGCGGCGCAAGCGTGATGGCC
GCTATCTGGCCGCGGTGCTGGCGAGCGGCGTCCATTCGCTGATACCGCGCCTGCCGCGCG
AACCCGGGGTCGAGGAAGCATTGGCACTGCTGGATGCCGCGGCTGCACGGCCCTTCGGCG
CCGGACTGGAAGATCAGTGGCTGCCGCTGGCCGGGTTGCAGCAGCGCCTGCAGCAGCTTG
GCCTGGATGCACAGCGCTATGCCGACGACAGCGGCCTGCCGCTGGAATCCGAGCCGTGCC
TGCTGCACTTCGCCGGTCGCGACCGCTTTGCACGCCCATTGTGGCTGCGCCGTGGCGCCG
CGCAGGGCTGGCGACGGATGCGACTGCACGCGGCACAGGATGGAATTGCGCTGGATGCCA
TCTCCGGCTTCCGCAGCCATGCCTACCAGTTGGGCATCTTCGAACGGAAGCTGGCGCGCG
GCTTGAGCGTGACAGAGATCCTGAAGGTGAATGCCGCACCGGGTTTCAGCGAACACCACA
GCGGCCACGCGCTGGACATCGGCACACCAGGCGACGCCCCGGCCGAAGAGTCGTTCGAAG
CCACCAACGCGTTCGCGTGGCTGCAGGCGCATGCCGGCGGGCACGGCTTCCATCTGAGTT
ACCCGCGCGACAACCCGCACGGCATCGTCTACGAACCGTGGCACTGGTGCTGGAGACCGG
CCAACGGCTGAGCCCCTCGTGGCGAAAGCCTGGAGCGGTCAGCGCATGGCCGCGGGATGG
AACAAGAGAGCAAAGACAAAAGCGGGTCGCTTCGCTCGAAGCCTCTACAACGGATCAGCG
CGCGGCTGTTGGGTCCGCCTTCAAGCGAGCCGAGCACCGCAGGTCCGGCGAGGGCGAAGA
GGTGCGGGTGTCTGAGCGCAGCGAGTTCCCGCACCGCCCCTCGACGGGCCGAGGAGCGCA
GGGGACCGGTGCGCAGCACCGGCTCGCGGCCGGCGGCGCGTTTCTTTTGGTTACTTTTCT
TTTCGCGCGAAAAGAAAAGTAACGCCCATGGACGGTGCAGATCGCATCAGCATGGATCGA
AGAAACAACCTCGACTCAGTCACCGCCTCAACGCATTGATCGCCAGCAACACCCACCCGG
CCATCATGCTGGTGCCCCCGATCGGCGCCATCCGCGTCGGCCACTGCCACAAGGCACCGC
CCACCAGGCTGCCGGAAAACAGCAACACGCCCAGCAGCAGCACGTACAGCGCCAGGTGCG
CGGTCGCCCCCTGCGCACGCGGGCCAAGCGCCACCAGCACCGCGCCATGCGCGAACGCAT
ACAGTGCCGCCATGTTCAGGTGCTGCTGTGCCAGCGGGTCGGCCACAGCGTGCGATGCGT
AGGCGGACAGGCCGATCGAGGCCGCCGCCAGCAGCGCACCAAGGCAGGCCAGCAGGGAAG
GCTTACGTGCGCGACGTTCCAGGTTGAACATGGGGGCTCCTTGCACAGCGCCCTTTCCGG
GCGCCAGATGAAAAAAACGCGCCGCAATGAGCGGCGCGTTTTCGTGTCCAACACTACATG
GGTCAGCCGAGGCTTACTTGACGGCCCAGTAAATGTCGTAGGTACCTTCCGGGGTGAACG
ACTTGTCGATGCCATCCTTCCAGGTTTCGTACGGACGGTCGATCACTTCGTTGCCGGAGG
TCACAGCCCAGGCGCGCAGGCCGTTGCGGGCAACGTCCAGACCCGCCATGTGGCCGGTGT
AGGCCGCATGTGCCGAGCGGTGCGGAGCCACGTGCACATACTTCACCGGAGCGCCACCGT
CGATCTTGACGGTCAGGGCTTCAGCGGTGGCACCTTCAGCACCCTTCTTCTTCACCGGCT
GGGCGATGTCGAAGGCGTACTTCTCCTGGCCGAAGTCGGTGGTGATGATGCGGAACGGAC
CGGCGGCTTCAAGGCCATTGGCCTCCATCACGCGCTTGATCCACTCCTGGTTGTCCTTGA
TGGACTTGGTGATCGTGTCCTGACCGCGGTCCACGTTACCGGCGTTGACGACCAGCAGAT
CCTCAGCCGGCACATCGACGATGGCCAGATCGGTCAGCGGGGCTTCCGGCGTGCGGTAGT
CGACGTTCGGGACGGTGGCCAGCATGTTGGCCATGCGCGACAGGCCCATCTTGATGTCGT
CGCCGATCTGGCGGCTGACATACAGGCCTGCATAACGGCCGAACAGGTCGAAGCCGTACT
TCACCGAGTAGTCCTGGGTGATCTTCACGTTGCGGCCACCCTTGCCGGTCGGCTCCAGGG
TGAAGGTGGTGACCTTGTCGTGCCCCTTGGTGGCGTCTTCGATGGCGATCGCAACGCGCT
TGTTCTCTTCGGCGTCGGTGATCTTCCAGGAGCCGGTGCCCAGGTCCTTGGAGGTGAAGT
CCAGGGTGGCACCCTTGCCGGAGGCCGGGCCGGACAGCTTCAGTTCAACGGCGGGATCGC
GCAGTACCAGCGGGTTCCAGTCCTTGAAGCGGCGCAGGCTGCTGACCGTGTCGTACACGA
TCGTCATCTTGCGGTTGGTCTCGATGCTTTCGGTGATGTGACGCTCGCCCGGCAGACATA
CGCCAATGATGACGAACAGGCCAGCCACGATCCCCAAGGCGATCAGGAACTCGATAATAC
GGGTCATTCAGAGAGTCTCCGGGGCCGATCCCACGGCCGGGTTGATTGAAGCGAAGCGCC
AATCCTAGCAGGCTTCGCGGGCATTGTTTATCGGGATTGGCGCACCGGTTTCCCTGCCGG
CTGCGTATTTGTATGGACAAAGAATTCGAAGGGTAACGCATACCGCTGCCCGGCAAGTAG
GGGGGCACCTTGGCCGGAACCCCCTGCCACCACCCAAGTCTTTGTACCGAAACGATTTTC
CTCAGACCAGCTGGAGTTCGAACGCCTTCAGTACCGCGCGCGTACGGTCGCGCACACCCA
GCTTGGAGAGGATGTTGGACACGTGGTTCTTGATGGTGCCCTCGGCCACGCCCAGCGAGT
TGGCGATCTCCTTGTTGGAGAAGCCGCTGGCCATCAGCCGCAGGATCTCGGTCTCGCGGT
CGGTCAGCGGGTCCGGGCGGTCCAGGCTGACGAACTCGTTGCGCATGTGCTCCAGGCCCG
ACAACAGGCGCTGGGTCACCGCCGGCTGTACCAGCGAACCACCCTCGGCCACGGTACGGA
TGGCACCGACCAGCTGTGCCAGGGTCACATCCTTGAGCAGGTAACCCTTGGCACCGGCCT
TGAGGCCAGCCAGCACCAGCTGATCGTCATCGAAGGTGGTGAGGATGATGGTCGGCGGCA
GCTGTTCCTGCCGCGACAGCACCTGCAGCGCTTCCAGTCCGGACATCACCGGCATGCGCA
TGTCCATCAGGACCACGTCGGGGCGCACCTGCGGGATCAGCTCGACCGCCTGCCGGCCAT
CGCCGGCCTCGGCCACCACCTCGATGCCATCGTCGAGCGCCAGCAGGGAGCGGATTCCCT
GCCGCACCAGGGTTTGGTCATCGACCAGGCAGACGCGAATCATCAACGTACTCCTTCAGG
AACCTTGGTAAGGGCGGCCACCAGCACCGTTGCCGGCACCGTTGCCCGCAGGCGGAAGCC
TTCACCGGGACGGGTCTCGATCTGCAGCTGGCCACCACATTGTTGCAGGCGCTCGCGCAT
GCCGCGCAAGCCATTGCCCACATTGACCATGTCCGCGCCGACACCGTCGTCGCGGGCCTC
CACCACCACCCGGTCCGGGGCTTCACGGTACACCTTGATCCACAGGTGGCGCGCACCGGC
GTGGCGCACCGCGTTGGTGATGATCTCCTGCGTGCAGCGCAGCAGGACGTGGGCCCGCTG
GGGGTCCTCCACGTTCAGCGGATCCTCGATCTCCAGCTGGATGTCCAGCGAGGGCACGTT
CTCGGTCAGCGGGCGCAGCGCCGCGGCCAGGTCGATCGCGCCGGTCTCGCGCAGCTGGCT
GACCACCTCGCGCACGTTGCCCAGCAGCAGTTTGGCCAAGGTGTGGGAGCGCTTCACGTG
CTCCAGCGCCTGCCCTTCGGCCAGGTGCCCGGCCACTTCCAGGTTCAGGGTCAGCGCGGT
CAGCTGGTGGCCCAGCAGGTCATGCAGCTCGCGCGAGATGCGGGTGCGCTCATTGACGCG
GGCACTCTCGGCAAGCAAGGCGCGGGTGGCACGCAGCTCTGAATTGAGCCGGCGCTGTTC
GTCGCGCGCCTCGGTCTGCTGCCGGGCAACCAGGCTGGTCACGAAGATGAACATGGAAAA
GCCGCCGTACAGCAGCGACTGCATCACCGCTTCGAACAACGGGAAGCGCAGCAGCAAGTA
GTAGACCGGGGCCACCGCCAGTTGGCTGACCAGCAGCCACAGCACGCCCAGCCGCACCGA
CAGCATCCACGGAATGACCCCGGCGGCCACCATCATCAGGATGCTGCCCAGGCCCGAGCC
GCTGAGGAAGCTGACGCCCAGCGCCGAAATCGTCAGCAGCAGCAGCAGGCCGCGGTCCAG
CCAGCTGGTGGGGCTGTCGCTGCGCAGGATGCGGGTCAGCCAGTAATAGGAGGTGCCGAA
GGACAGGTAGGCGACGAACAGCAGGACCGCCCAGCCGCCCATGTCACCGCGGCTGTGCAG
GTTCTCGAACTGCGAGTACGCCAAGGGCAGACCGACCATGACCCAGGTGAACAGGCCGGC
CAGGCGAAGGACGCGGGTATGGCTGAGGACTCCCAACATGCCAGCACTCTACGGGCCCGG
CCTGCACACCGCACCCCACGGAAGTCATGCCTGCCCGGTCGCCTGTTCATGCCGCAGCCC
ACCCCGGGCATGCAATAATCGTGCGCAGGGTCCCTTGATGGACCAACCGCGTTACCCCAC
GGAGTCACAATGTCGATTGTCATCCGCGACGTGCGCGAGCACGAGCTCGATTCCGTCCTG
GCTTTGAACAACAACGCTGGCCTGGCCATCCTTCCCCTGGATGCGGCCCGCCTGCGCCTG
TTCTATGAAACCGCTGAGTATTTCCGCGTCGCCGAGCGCGACGGCAACCTGGCCGGCTTC
CTGATCGGCTTCGGCAGCGACAGCCAGCACGACAGCAGCAACTTCGCCTGGTTCAAGCAG
CAGCTGGACACCCCCTTCTTCTACATCGACCGCATTGTGGTCGCCAGCCGCCGCCGCGGC
GGCGGCGTCGGCCGTGCGTTCTATGCCGACGCGCAGAGCTTTGCCGAGCTGCGCTACCCG
CAGATGACCTGCGAAGTCTTCCTCGACCACGGCGCCGATGCCGCCCTGCTCTTCCACGGC
AGCTTCGGCTTCCGCGAGCTGGGCCAGAACACCATGGCCCAGGTCGATGTGCGTGCCAGC
ATGCTGGCCAAGGAACTGTGCAGCTACCCGTGGGTCCAGGAGACCTACGGCGGCAAGCTG
CCGGATGTGGCATGGACACGCGCCCGGCAGCTGCCGGCGCAGGCACAGCGGCCGACGGGG
ACCTGAGCGTGGCGGTGAATTTCGATTACGAACAGGCCGGTGAACTGAAGATCGGCCAGG
TGGGCATCGCCAACCTTCGCATCCGTACCCTTGATGTCGAACGCCTCGTGCAGGAAATGC
GCGAGCGCGTGACCCGTGCGCCGAAGCTGTTCGGCCGCGCGGCGGTGATCCTCGATTTCG
GCGGCCTGAGCCAGGTTCCGGACGTGGCCACCGCGCAGGCGCTGGTCGATGGCCTGCGCA
GCGCCGGCGTGCTGCCGGTGGCGCTGGCCTATGGCACCAGCGCGGTCGACCTGCTCTCGC
AGCAGCTCGGCCTGCCGCTGCTGGCCAAGTTCCGCGCCCAGTACGAACGTGCCGAGGCCG
AAGCGGCCCCGCCGCCGCCCGCACCGGAACCGCGCCGCGCCGCGCGTGCCGAACCGAAGC
CAGCCCCGGCCGCACCGGTAGCCAAGATCGCCGATGCAGCCGCGCCGCAGCCGGGCCGCA
TGCAGCTGGGCAACGTGCGTTCGGGCCAGCAGCTGTACGCGGAGAACTGCGACCTGACCG
TGATGGCCACCGTCGGCGCCGGCGCCGAGGTCATCGCCGATGGCAGCATCCATATCTACG
GCACCCTGCGCGGCCGCGCGCTGGCAGGGGCCCAGGGCAACACCGCGGCACGCATCTTCT
GCCGTGATTTCCATGCGGAACTGGTGGCCATTGCAGGCCACTACAAGGTACTGGACGATG
TTCCGGACAACCTGCGCGGCAAGGCCGTGCAGGTGTGGCTGGAACAGGACCAGATCAAGA
TCGCTGCGCTGGACTGACGCAGCCCCAAACTAATGCAGAACCAGGAGAAGTCCTTTGGCT
GAAATCATCGTAGTCACCTCCGGCAAGGGCGGCGTGGGCAAGACCACTTCCAGCGCGAGC
CTGGCCTGTGGCCTGGCGCGGCGCGGCAAGAAGGTGGCGGTGATCGACTTCGACGTCGGC
CTGCGCAACCTCGACCTGATCATGGGGTGCGAACGCCGCGTGGTGTACGACTTCGTCAAC
GTCGTGCATGGCGAAGCCACCCTCAAGCAGGCCCTGATCAAGGACAAGCGCTTCGACAAC
CTGTATGTGTTGGCCGCCTCGCAGACCCGCGACAAGGACGCACTGACCCAGGAAGGCGTG
GGCAAGGTCCTGAAGGACCTGGCGGCCGATGGCTTCGATTACATCATCTGCGACTCGCCG
GCCGGCATCGAAAAGGGAGCATTCCTGGCGATGTACTTCGCCGACCGCGCCGTGGTGGTG
GTGAACCCGGAAGTGTCCTCGGTGCGCGACTCCGACCGCATCATCGGCCTGCTGGACTCG
AAGACCCACAAGGCCGAATCCGGCCAGAACGTGCCTGCCTTCCTGCTGCTGACCCGCTAC
ACCCCGCTGCGCGTGGAGACCGGCGAGATGCTCAGCATCGCCGACGTCGAGGAAGTGCTG
GGGCTGAAGGCCATCGGCGTGATCCCCGAATCAGGCGACGTGCTCAATGCCTCCAACAAG
GGCGAACCGGTGATCCTGGATGTCGAATCCGCTGCCGGCCAGGCGTATGACGACGCCGTC
GCGCGCATCCTCGGCGAAGATCGCCCGATGCGCTTCACCAGCGTCGAGAAGAAGGGCTTC
TTCAGCAAGCTGTTCGGAGGGTAAGCATGGGCCTGTTCGATTTCCTCAAAGCGAAGAAGA
CCACCGCCGAAACCGCAAAGAACCGCCTGCAGATCATCATCGCGCAGGAACGCAGCCACC
GCGGTGGCCCGGACTACCTGCCGCTGCTGCAGCGCGAGCTGCTGGAAGTGATCAAGAAGT
ACGTGAACATCGACGTCGATGCGGTCAAGGTCGACCTGGTGAAGGATGGCCAGCACGATG
TGCTGGACATCTCCGTGGCGCTGCCAGAAGGCCCGGACAAACCCTGATGCCCCGCCCCGT
CCGTGCCTGCATGGGCGGGGCCGCGTGACCTGCATGACCGATACGACAACCGCCGCGGAC
ATCACCTGCGTGGGCGACATCGCCTTCGCCGACGCGCAGTGCCTGCTCGCCGCGCATGGC
CTTCGCCTGCACCACGTGGCCGCAGGCGAACCGATTCCCGGCAGCTACTGGGGCGAGCCC
GAGGCGGGCATCATCGCCAGCAATGTCTATGTGCGCGATGACACCCCGGTGCATTCGATG
CTGCATGAAGCCTGCCACCTGATCGTATTGCCGCCGGAGCGGCGCGCGCAGGTGCACACC
GATGCTACCGATTCGGTGGCCGAGGAAGATGCCACCTGCTACCTGCAGATCGTGCTGGCC
GGGCAGCTGCCTGGTGTTGGCAGTGCGCGGTTGATGGCCGACATGGATGCCTGGGGGTAC
ACGTATCGGCTGGGGTCGACACAGGCGTGGTTTGAGCAGGACGCCGAAGACGCGAAGGCG
TGGCTGGTCGAACGCGGCTTGCCGGTTGCGTAAAGCCGCGGGCGCGGTTGGCCACGGGCG
CGTGGCGACGCGTCGGACCTTGCGGCGCCCCTCTTTTCACTCGGCGCGGTTCGAGCAGGA
CGCCGAAGACGCAAAGGCATGGCTGATCGAACGCGGCTTGCCGGTGGCGTAAGGCCGCGG
GCGCGGTTGGCCACGGGCGCGTGGCGACGCGTCGGACCTTGCGGCGCCCCTCTTTTCACT
CGGCGCGGTTCGAGCAGGACGCCGAAGACGCAAAGGCATGGCTGATCGAACGCGGGTTGC
CGGTGGCGTAACGCATCGGTAGTGCCGGCCGCTGGCCGGCAACCTCATGAACCCGTGAAG
CATTACCTGGTTGCCGGCCAGCGGCCGGCACTACCCCATCAGCCCTGCCCTGCCAGCGCG
CGCAGGGTGATGCCGACGATGTAAGCCAGGTAGGTGCCGGTGGCATAGCCCATCGTGCCC
AGCAGCACGCCCACCGGCGCCAGTGCCGGATGGAACGCCGCGGCCACCACCGGCGCCGAG
GCCGGTCCACCGATGTTCGACTGCGAACCGATGGCGAAATAGAAGAACGGCACCTTCAGC
AGCTTGCCCAGGCACCACAGCAGCACGATGTGCACGGCAATCCAGATCAGGCCGAGCAGG
AACAGCCACGGGCGGTCCAGCAGCGCCAGCAGATCCATCTGCATGCCGATGCAGGCGATC
AGGAAGTACAGCAGCAGCGAGCCCAGGCGCGATGCGCCCGCGCCTTCCAGCGTGCGCGCA
CGGGTGAAGCTCAGGCTCAGGCCCAGCGTGGTCGACAGCACCACCACCCACACGAACGGC
GCGTCCAGGCTGAACTGCGAGGCCCAGCTGACGTTGGCCTTGAACCATGCTGCCAGCGGC
GCGCCGATGGCATGCGAGAGGCCCACGCCACCGAAGGCCACCGCCACGATCAGCATCAGG
TCGGTGAGGCTGGGAATGCGCTCGTGTTCAGCCTGGAAGCGCGCGATGCGCTCCTTCAGT
TCATCGATGGCCGAGGTATCGGCGCCACTGCGCGCGTCGATCTTCGCTGCCCGCCCCGCC
AGGAAGATCAGTGCGGCCATCCACACGTAGCCGACACCCACATCGACCACCGCGAACTGG
CCGAACGTGGTCGCATTGACGTCGAATACTTCGCGCATTGCCAGCATGTTGGCACCGCCA
CCGATCCAGCTGCCTGCCAATGCGGCCATGCCGGCCCAGGTGTCACCGGCCACGGTTTCC
GGATGCAGCGCGCGCATCGCCAGGAACGCCACCACCGCACCGAGCATGATGCTGGCCGAG
GCGCCCAGGTACATCAGCACCAGCTTCGGGCCGAGCCGCAGGATGCCCTTGATGTCCACC
GCCAGGGTCAACAGGATCAGCGCTGCCGGCAGCAGGATGTCGCGTGCGATCGGGTTGTAG
AGCTTGGTGTTCTGCCCATCGATCAGGCCGACGGTGTTGTAGATGCCGGGAATCAGGTAG
CACAGCAGCAGCGCTGGCACGAAGGTGTAGAAGCGCTTCCACAGGCCCTGCTCGCGCGAG
GCGGTCCAGAACACGGCGCCAAGGGTGGCGGCGATCAAGCCGAAGACGACGATGTCGTTC
TGGATCATGCAGGTGCTCTGGGTAGAGCCGGCCGCTGGCCGGCTGCTGTTGGCGGCGGAT
CATGAGGGTGTGCCGACCAACGGTCGGCCCCCACCGGTAAAGCAGATGGCGAAACAAAAG
CGCCGCCCCGAAGGGCGGCGCTGCAGTCATCAGTTGCCGATGTGCTGCTTCAGCCAGGCA
TTGACGGTGTCATGCCACAGGATGCTGTTGTTCGGCTTCAGCACCCAGTGGTTTTCATCC
GGGAAGTACAGGAACTTCGATTCGATGCCCTGGCGCTGGGCAGCGGTGAACGCGGCCAGG
CCCTGCTCGACCGGAATGCGGAAGTCCTGCTGGCCGTGGATGACCAGGATCGGCTTCTTC
CAGTCCGCCACGTGGTTGACCGGGTTGAACTTTTCGTAGTTCGCGGCCTTCTGGTACGGC
GTACCACCCTGCTCCCACTCGGTGAACCACAGTTCTTCGGTGGCGTAGCCCATCATGCGC
TGGTCGAACACGCCATCGTGGTTGACCAGGCACTTGAACGGGCCGTTCCAGTTGCCGGCG
ATCCAGTTGACCATGAAGCCGCCGTAGCTGGCGCCCAGCGCACAGGCCTTGTCACCGTTG
AGGAAGGAATACTTCTTCAGCGCCGCGTCCCAGCCCTTCTGCAGGTCTTCCAGCGGACGG
TCGCCCCAGTGCTGGCTGATCGCATCGGTGAAGGCCTGGCCGTAACCGGTGGAACCGTGG
AAGTCGATCATCACCACGGCGTAGCCCTGGCCCGCGTAGGTCTGCGGATTCCAGCGGTAG
CTCCAGCCGTTGCCGAAGCTGCCCTGCGGACCACCGTGGATCAGGAACGCGACCGGGTAG
GACTTGCCTTCCTGGTAGTTGTGCGGCTTGACCACGTAGCCGTGCACGGTGTCGTTGTTC
CAGCCCTTGAACTCGAACTGCTCGTAGTCGCCGAAGGACACGTCCTTCAGCACGTCGCCA
GCGGCCGGGGTCAGCGCGCGCAGCTCGCCGATCGCCTGGCCCGCGGCCGGGAGCAGGCCG
ACCAGCACCTGGTCGTTGCTCTTCAGGCTGTTGCGGGTGATCGCCACGCTGTTGCCGGCC
ACGTCGACTGCGGTGACGCTGCCGTCGCCGATCAGCTTGGTGGCCTTGCCGCTGGCCACG
TCGATCTGGAACAGCGGGTGCTCGCCGAGGTCATCGGCGGTGGTGTAGATGCTGGCGCCG
TCGGCGGACAGCGTGATGCCACCGGCCGAACGATCCCACTGAGGAGCGATCTCGCGGGTC
TTGCCGCTGGCCAGGTCCATTGCCATCAGGCCGAAGCGGTCGGCCTCGAAGCCCGGGCGC
TTCATCGCACGGTAGAACAGGGTCTTGCCGTCGGCGCTGAACACCGGACCGGCATCCCAG
GCCGGGTTGGACGCGGTCAGGTTGACCGGCGCCTGCTTGCCGGCCGCGTCGAAGCGGTAC
AGGTCGAAGTTGGTCGACCACGGCTCCTGCTTGCCGGCCACGCGGATGCTGGCCACCACG
CTGGCGCCATCCGGCGACCACACGAAATCGTCATTGCCACCGAACGGCTTGGACGGCGCA
TCACCATCGATGGTGGCGCTCAGCGCCGAAGCGCCCTTGACCGGACCGGCCTTGGCGGCC
GGCAGCGGCGCCACGAACAGGGTGTTGCGGCGGCCGTCGTTCCAGGTGTCCCAGTGGCGC
ACGAACAGCGAGTCGAAGACCTTGCCGCTGGCCTTGGCACCGGCCACATCCTTCAGCTTC
TTCTCGGTGCAGGCCAGGTCCGAGGCACAGGCCTGGAACACGCCGGCGCTGAACAGCACG
CGGTCGTCCTGCGGCGACACGTGGTAGCTGTCCACGTCGACCGCGAAATCGGTCAGCTGG
CGTGGCGTGCCGCCGTTGAGCGGCTGCGCGTACAGCTGCTGGCTGCCGTTCTTGGCGCTG
AGGAAATACACCGTCTGGCCATCAGCCGACAGCGAGGCCGAATTGACGCTCCAGCCAGCC
GGGGTGATCTGCTTCGGCGGCGCCGCGTCGCGGGTGCGAAGGTTACGCGCGAACAGCGCG
GTGGAGGCCTTCAGGTTGGCATCGACGCTGCGCTTGGCGAACACCACGGTGCCACCGTCC
GCGGTCAGCACCGGCGCGGAGACGCGGTCCATGGCCACCATGTCGCGGACTTCCAGGCCA
CGGGCAGCGGCAACGCTGGGAAGGGCGGCCAGCAGGCTCAGTGGCAGCAGGGCATGACGC
AGTTTCATCGGGGTCTCCGCAGGACGGCAAAAAACCGATGTTAGGCCCGTGCGGCCGGGG
CTGCCAAGGCCATCGGTCATGGCTGCCTGCGGGGTTGGCCCCGTCGCCAGAAACAGCAAA
CCGCGCCGTAGCGCGGTCTGCGGTAGTGCCGGCCGCTGGCCGGGAACCAGGGGTATCACG
GGATTCCGGGATTGCCGGCCAGCGGCCGGCACTACCCGTTGAACTCAGGGGCAGAGCCCC
TTACGCCTTGGCGTACTTGCCGGTGCGGTAGATCAGCCAGCCGACCAGGAACAGCACGGC
CAGGCCGATCCACTGCGCGCCCGGCAGGTGGAACGGCACGGCCAGCACGTCCGCACGGCT
GCTGACCACGATCGGAATCGCGATGGCGATGCCCATCAGTGCCTCGCCGGTGATCAGGCC
CGCGGCAAACAGCACGCCCGGCTTGTGCACGCGGTCGCGACCTTCTTCGTCATCGGCGCG
CACCTTGTGGAAGCGCTCCACCAGGTGGGCGATCAGGCCACCGAGGAAGATCGGTACCAT
CAGTTCCAGCGGCAGGTAGATGCCGATGGCGGCGGCCAGCACCGGCACGCGGAAACGAGC
GTTGCGCGACTTCAGCCAGCTGTCGAAAGCGATGATCGCGGCGCCGACCACGGCACCGAT
GCCGATGAAGGTCCACGGCAGTTCGCCACCGAACAGGCCCTTGGCCACCGAGGCCATCAG
GTTGGCCTGCGGCGCAGCCAGCGCATTCGGGTGCAGCTCGGACTTCACGCCGATGCCGTA
GGCGGTGGCCAGCAGGTTCAGCACCGGGGCCATGATCAGCGCACACGAGAAGGCACCGAT
GCCCAGCATCAGCTGCTGCTTCCACGGGGTGGCGCCGACGATGTAGCCGGCCTTGAGGTC
CTGCAGGTTGTCACCACCAACCGCAGCGGCGCAGCACACCACCGCGCCGATCATGATGGC
GGCCACGGCACCCAGCGGCGCACCGCCGGCACCGACCGGCTTGAGGCCGTCGGCACCGAG
CAGCACGACCAGCACGGCCGAGGCGAACAGGATGGTGGAGATGGTGATGCCCGAGACCGG
GTTGTTGGACGAGCCGATCAGGCCGGCCAGGTAGGCCGAGACCGACACGAACAGGAAGCC
GGCGACGATCATGATGAGGGTCATCGGGATCGACACGTGCCACTGGCCGACGATGGCCTG
GTACAGGGCCAGCAGCGGCAGCACGAAGGCCACCAGGGCGACCAGCATCCACTTCATCGG
CAGGTCGCGTTCGGTGTGCGCCAGCACCGGACCACCGCTCTTGCGGGCTGCCGCGAAGCC
ACTCTTGACGCCGTTCAGCAGCGACTTGCGCAGCGAGATCAGGGTCCAGATGCCGCCGAT
CAGCATTGCGCCGACACCCAGGTAACGCATCTTCGCGCCCCAGATGGCGAACGCGGCTTC
GGTGGACGAAGCGGTGGCAACCGACGCGGCCAGTGCCGGATCGGTGTTCATGAAGAACGC
CTGGTAGATCGGAATGGCGATGTGCCAGGTCAGGATCGAGCCGGACACCACCACGATGCC
GACATTGAGGCCGACGATGTAACCCACGCCCAGCAGTGCCGGCGACAGGTTGGTACCGAT
GAAGGCGGTGACCTTGGAGCTGCCGACGTAGGCCGAGGTGGCCCAGGCGTCCGGGATCAG
TCGCATCCCGCTTTCCGCGGCCAGCTTGACGAAGGCACCGATCACCGCCGACAGGCCGAG
GATCTTCAGGCCCGGGCCCGGGTTCTCACCGGCCTTGAGCACTTCGGCCGCAGCCTTGCC
TTCCGGGAACGGAAGCGGGTCTTCGACGATCATCGAACGGCGCAGCGGCACCGAGAACAG
CACGCCCAGCAGGCCACCCAGGCCGGCGATGCCCAGCACCCACCAGTACTTGAAGTCCGG
CCAGTAGCCCATGATCACCAGCGCCGGAATGGTGAAGATCACACCGGCGGCGATGGACGA
ACCGGCCGAGGCGCCGGTCTGCACGATGTTGTTCTCAAGGATGGAGCCACCACCCAGCAG
GCGCAGCACGCCCATGGATATCACCGCGGCGGGAATGGCGGTGGCGATGGTCAGGCCTGC
GAACAGACCGAGGTAGGCGTTTGCGGCCGACAGCACCACCGCCAGCACGATGGCCAGGGC
CACTGCGCGGAAGGTGAGCTGCTTGGGCGCAGCGTCGTGGTTCATGGAAGCCCCTGCTGG
CAAAAAATCCCTGCCACGCTAGCGTTCAGGGGGCGGCAAGTCCAGTGCGGTTGGTACCGG
CTGGCAAGCCCTCGCCCAGCACTGCGCCCCAGCAGGCCCTTGGCCCCTTCAGATGTGTCG
TGTTTGACCAAGTTGTGCACAGTGCACCGGTTTGTCGGAGCGGGGGTCCCTTGACCCCAA
TCCCCCGACGCCCCCGGCCCACCGGGCGATGCGTGCCAGGCGATGGGGTTTGCGGCTCAG
CGCCTGCTTGAGTCGATTCCCGGAATCCAACACCGTGCACTGCCACCAACACATCGTCGG
CAAGGAGACCGCATGGCAGACGCACCATTGATCACGATGATGCGAGCCTTCCTCGTTGCA
GCGGGCGCGATGCTGTGCCTGCTGCTGGGTATAGGCAACGTCAACGCCTACAGCGGGTTT
GGCACCGCGGTGATCGAGGATCGGGAAGGAATACCTTGTTTCGGCCTGCCTCCACGGGCA
CTGGAATGGGTCCGATCGCCCCGTATCCTGCAAGCGGTGATGGTCTATCACCACGACACG
GTGAAGGCATGGTCGTTCATGTACGACCTGACTCCCGCAGAGCCTTTGGCGCCGGGCCAG
TGCATCGTCTACGGTGATCTGCCAGCCTCGGCCACGCTGCGCACCTCTCCACAGCCATTG
ATTCCTGCAACCTTGTATGAGGTCTACCTCAACGCTCCCACCAATGGCCCAATCAGGGGC
TACACGGCGAAGTTCTGCCTGAAAGCTGCGCCTGACGGATCGACTCGGGTGATCCCCATC
AGGTACGAAAAGCGGACGGGTTGGAGCGCAGCTGTCTGCCAACCCTGACGGGCTACGCGG
CAGAACGTTATGTTATATCCTGTCACGCCGGTCGAGCATCCCACGTGGCCCCTTCCCCCT
CCCTCCGCCTGGCCTCCATCGACCAGCTGCGCGGCACCGTGATGCTGTTGATGTTGCTCG
ACCACGTGCGCGAGACCTTCTTCCTGCAGCACCAGGTAAGCGACCCGATGGACGCGGCGA
CGGTCTCCCCTGCGCTGTTCACCTGCCGTCTGCTGGCGCACCTGTGTGCGCCCGTGTTCG
TCCTGTTGACCGGCCTGTCGGCCTGGCTGTACGGCCAGCGCCAGGCGGATCCGCGCCGGG
CCACCGCAGCCTTCCTGCTCAAGCGCGGGCTGTTCCTGGTCGTGCTGGAACTGACCCTGG
TGAATTTCGCCTGGACCTTCCAGCTGCCGCCGGACACGCTGTACCTGCAGGTGATCTGGG
CCATCGGGCTGAGCATGATCGCGCTGGCCGGGCTGCTTTGGCTGCCACGCCCGGCCCTGC
TGGTGCTGGCAATCGCGGTGGTGGCCGGGCACAACCTGTTCGACGGCTTACGGGTGCAAG
GCAATGGCCTGCTGGCGGTGCTGTGGAAAGTGCTGCACCAGCGCGACTGGATCGAGGCCG
GTGCGCTGCGCCTGCGCACGTCCTATCCGCTGCTGCCGTGGATCGGGGTGATCGCCCTGG
GTTATCTGTTGGGACCGTGGTTCGCCCGCGAGCGCGACCCGACGCAGCGCCAGCACTGGC
TGCTGTGGGCAGGCGTCGGTGCGCTGGCCCTGTTCACCTTACTGCGGTTCGCCAACGAGT
ACGGGGATGCCCCTTGGCAGTACCAGACCACAGCACTGCGCACCTGGCTGAGCATCCTCA
ACATCACCAAGTACCCGCCGTCGCTGCAGTTCCTGCTGCTGACCCTGGGCGTGGGGCTGT
TGCTGCTGCGCCTGTACGAATGGCCGCCCCTGGCGCGTGCGCTGCGCCCGCTGGCCGATA
TCGGCGCCGCGCCGATGTTCTTCTACCTGCTGCACCTGTACGTGCTGAAGGGGCTGTACC
TGGCCGCGCTGGCGGCCTGGGGGCCGACCCATGGCGAGTTGTATGCCCTGGATTCGGTCA
GCGGCCTGCTGCTGGTGGCCTGTGCGCTGGCGGTGGTGCTGTACCCGCCGACCCGGGCAT
TCGCGAGGTTCAAGGCGCGAAGGCGTGACCTGGCGTGGTTGCGGTACCTGTGATCGCCCA
GGCCAGTCCGGCAATCCACGCATGGCGTGGATCTTATCTCTTGCCAATCTGGCACCTTGG
GTGCCGAGAGCCCGGCGTGGGCGACCGTGTGGATCCAGGTCTTGCGACCGAGAAGTAGCT
TGGGTCCCCACGCCGGATTCTCCCTGAACCGCCCGAACAGTTGGTTGAGTTG
>contig00041 len=28674 cov=33.4 corr=0 origname=NODE_41_length_28674_cov_33.403564_pilon sw=shovill-spades/1.0.4 date=20220914
CCCAAGCTACTTCTCGGTCGCAAGACCTGGATCCACACGGTCGCCCACGCCGGGCTCTCG
GCACCCAAGGTGCCAGATTGGCAAGAGATAAGATCCACGCCATGCGTGGATGTTCTGGGT
AGATGCCGACCTTGGTCGGCACGCACGCCAACCAAGGTTGGCGACTACCGGTGGCCCAGC
CACGTATGGCGTGGCTCTACCGGGTTGCCACCTGTGGCTCGCGAGCGGCGGCGCTCCATG
CGCGCAGGCCGAACACGGCCAGGCCGAGGAAGAACACGTACAGCGCGGCGGTCACGTGCA
GCGACTTGAACAGGTACGCACCCACATAGACCACGTCCACTGCGATCCACACCCACCAGC
AGGCCACGTGGCGGCGTGCCTGCCACCATTGCCCGACCAGGCTCAGACCGGTCAGCAGCG
CATCCAACCACGGCAGGGCAGCGTCGGTGAAGCTGTGCATGGCCGCACCCAGCGCCACGC
CACCGCACAGGCCGATGGACAGGTCGCGCAGCAGCGTGCCGCGCGCCAGCGGCACGATGC
GGATGCTGCCCTCATCGGCGGCATGCTGTCGCCAGTTGAGCCAGCCATAGACCAGGAAAC
CACCGAAGGCGACCTGCAGCAGGGTGTCCGAGTACAGCTTGGCCTCGGCGAACACCAGGC
CATACAGCGCCACCGACAGCAGGCCCACCGGCCACGCCGCCAGCCGGCGCCGGGCCATCA
GCCAGACGCCGAGGATGCTGCACAGTGCGGCGGTCCACTCGAGCATCACGCCGCTCACAG
CGCGAACGTCACCGACAGGCGGGCCTGTCGCGGTGCGCCGGGGAACAGGTAGTAGTCACC
GCCGCTGCTGCCGGTATCGCGCCAGTAGAAGCGGTTGAACACGTTGTCCACCGACAGGTT
CCAGGTCACTGCGCGCTCGCGCAGGCGATGCTGGAAACGCAGGCCAGCGTCGAACACTGA
ATAGTCGGGTGCGCGCACGCCACCGTCGGCGCGGGCCACGTTGGCACCGGCATAGCGCCA
GCCGCCGGTCACGTCCAGGCCCTGCACGAACGGCAGCGCATAGGCCAGGTGCACGCTGGC
GCGCACCTTCGGCACGTTCACCAGCTGATGGCCTTCATAGGCCGGCGTGCCGGTGTCGCG
CGCGCGCGCCTGCAGCACGCTGGCGCTGGCCACGATCTGCAGCGCATCGGTCAGCTGGCC
GTTGGCGGTCAGCTCCAGGCCGGTGTGGGTCTGCGTGCCTTCCTCGACGAAGGTGTAGCC
GACGTCGCTGCTGTCCGGCTTGGCGTACTGGTGCGGCTGCGAAATGCGGAACACGGCCGC
GCCCAGGGTCAGCGCTTCGACCGGCACGTACTTCACGCCCACTTCCAGCTGCCGCGACTG
CACGGACGGCAGGAAGGTGTCGGCGTTGCTGGTCCAGAACGGCGCTTCCTGGCCCAGCGA
AATGCCGCGCACGTAGCTGGCATAGGCATTGAGCTGGTCGGTGGCCTTCCACACCACCGC
GGTCTGCGGCAGGAAGCGCGACAGGCGGCTGTGCCGCTGCGGGGTGCCACGCTTGTCGTA
GGCGCGCTCATCGAGGCGCACGAAGCGGCCACCGGCCAGCCACTGCCAGTCATCGCCGAA
GCTGATCCGGTCCAGCGCGAAGAACGCGGTCTGGCGGCTGTCCAGGCGACGTGCGGACGG
TCCCGGCATCTTCGGCGACGGCGCGAATACCGGCACCGGTGCTTCGTGGATGTTGCTGGT
GCCGACGTACTCGTTGACGCTCGGGCGCTTGTCCACGGTGCGGCGGAAGTAGTCGGCACC
GACGGTCAGCTCATGGCCGACGCTGCCGGTCTCGAAGCGGCCACGCAGCTCGGCACGGGC
CTGCTGGTTGCGGCGGGTGTCGTCCGGGCTGCGGTAGTCGTAGACGTCATAGTCGCCGTT
GGGCGCGAAGTAGTTGCCTGGCACGCTGCCATCGGCGCACTGCACGGCGTAGTAGCAGCC
GTAGGCGAAGGCGACGTTGTCATCGATCACCGAACGGCTGTGGCCGACCGAGACGCGCGA
CTGCCAGGCCTCGTTGAAGTCGTAGGTATGCAGCGCGGTGATGTTGGTGCTGGCGATATC
CACCGGGCGCTGCCACGGCTGGTAACCCAGCAGGTGTTCGCGGTCGACGCCACGCGGCAG
GTCGCGTGCGCCCAGCAGCTGGTAGCCGGACACCGAACGCTGCGAGCTGGTCTGGTAGTT
GGCATCCACTTCCAGCTTGCCGCGCTCGCCAATGAGCCAGTCGGCGGCCAGCGAGTAGAA
GTTGCGGCGGCCATCGGCGTGCTCGACGTAGGAATTGCTGGAATCCCAGGCGGCATTCAG
GCGCAGGCCGAAACGCGGGGTGATCCAGTGGCCGACATCGACGGCGACGTAGCGCGAGCC
TTCCGAATCGGTACCGAGCGTGGCGGTGCGCACTTCGGCCGGGCGCTTGCCGATGTAGTT
GATGATGCCGCCCGGCGCCATCACGCCTGCGGCCAGGCCGGCTTCACCCTTGAGGATCTC
CACCGACTGCACGTTCTCCAGCGCCAGGCGCTGTTCGCCGGCGATGGACAGGCCGTTGAA
GCGGTAGCCGGTGGCGGCGTCCAGGGCGAAGCCACGGATGGCGATGTTCTGGTAGTAACC
CACCGGCGCATACGCATCACCCAGCGAGGCATCGTTGCTGGCCAGCTCGGACAGCGAACG
CACCTGGCGACGGTCGAGGTATTCGCGCTCAAGCACGTTCACCGAGGCCGGCGTGTCCTT
CCAGCTGCCGCCACCGAAGGCGTTCACGTGTGAGGTATCGGCCTTCGGTTTGCCGGCCTG
CACGCGTACCGCCGCCAGTTCGGTGGGCGAGCGCTCGGCGCCGGTGGTAGCCGCATCAGG
GGACGCATCGGCCTCGCTGGCGTGCAGTGGCAGCGCGGCGCAGAGGGCGAGGGAGAGCAG
GGTGGGGCGCAGGCAGCGGTTCATTCGGTTCGTCTTCGGACAACAAGGGAGACGAAGCGA
CGGCGCGCAGGTGCACAGGGCCCATGATGGGGGTGTGGCCGCGGCTCAAAGCTCCCTACG
CCGGTGCAAACCGGATCAGGTTCCAAGGGACTCTCTCAGCCTGGCAGATCCAGGCACCCC
CGCTTCAGGTGACCATTTCACTACAAATGGTACGGATTTGCGAGCCGGCGTCCTTCAGGC
TGCGGGGTCCAGGCTGCGGGGTCAGATCCCTTTCCGCAGGAAAGGGACCTGATCCCAATG
GTGCGCCAACCGGGTCACGCCGCCGCGTGCAGCGCCTGCAGCAGTGCCTGTCCCGGCGCG
CTGTGGAACCACGCCGGATGCCCCAGCATGAAGGGCTGCCATGCGACGTCGGCATTGGCG
GTCGAGCCGGTGACGCCTTCGAAGTACTCCACTTCGGACAGTGCGAAGTCGAAATGAACC
ATCGGCAGCAGGTCGGCCAGCAGGTGCACGCGTGCCGCCGACAGCGGCAGCACCTGGCGG
TAGCCGTCGAGCAGGGCCAGCGCGATATCGATGCGCACCGCCTCCATGCCGCGCTCCAGT
TCCAGCCACGCCACCGCGTTGCGCTCGATCGCCGTGGCGAGGTCGAACAGCGCACTGGTG
GGCGAGGCCAGGCCAAAATCCAGCACGGTACTGATCTGCCCATCGCGCCACAGCAGGTTG
GAAACGTGCCAGTCGTTGTGCGCCCACAACCGTGGCTCATCGCGCAGGCGCTCGGCCAGG
CCGGCATGCCACGGCAGCACGTCGCGCTGCAGCTGCGCTTCCCATGGAATGCGCGCGAGA
TAGCGGGCCAGCCCGGGACGCTCGTGCAGCCCTGCCTTGATGGCCGCGATCGGATCGTCG
GCACGGATCAGATCGTCGCGCGCGACCAGCACATGGGTGCCGCGTTGGGGCGCGTGGTAG
CTGGCGGCGGCCCGGTGCAGCTGCGCGAGTGTGCGCCCGGCTTCGCGGGCCTGCGCGACA
TCGGTCAGCAGCGACCACGACACGGCGTCGCGGTACAGGTCCTCGCCGACGCCGATCGCA
TGCAGCTCGAACGTCCATTCGCCATGTTCGGCCGCAGTGTGGCCATCGGCCGCTGGCAGC
ACCTGCACCACCGGTACGCCCGCTGCGGCGAGATGGGCGATGAAGTGGTGCTCTTCTTCC
AGGCAGGCCGCACTGCGCACGCTGTGGTGATGGCGCTTGACGAACACCGCTCCGTTCGCG
CCGTTGACGATGGCGGCGGCCGACAGCGGCCGCGGGCTGTGCCAGCGCGGTTGGCTGCGC
TCGTCCAGCTGCGGGTAGTGCTGGCGCAGCCACGCGATGTCCGCCGCGCTGATCGGTGGC
CAGTCGGCAGCGACCTCGTCGTTGTTGAGGCCCTGCACGCGGTGGGAGGAAGAAGTCATG
CCGCAGCCCCAGTGGGGAAAGTCACATCCAAGGCTGCGCATTCAACGCCATGCACGCGGC
CAACGCAAACGGGCGGGTCATCGACCCGCCCGTCCGGGCATCGGCATGGGAGATGCCGCG
CTGCTTACCAGCCGCGATGGCGACCGCGGTCGTGGTAGTAGCGGTTGTCGTAGTAGCGCT
CGCGTTGCCAGCGACGGTCATCACCGCGGTCGTAGTAGCCGCTGCGGTAGTAGCCACGGT
CGTAACGGCGATCGTAGCGGTCGTCGTAACGGCGATTGTCGTAGTAACGGCGGTCGCGGC
GGTCGGAGGTGGTCAGGTTGCCGATCGCGCCGCCGGCCACGGCGCCGCCGACGGTGGCAG
CGGGATCGCCGTTGGAGAGCAGGTTGCCGGCCACGCCACCGACCACGGCGCCGACCAGGG
TGCGCTTGTCCTTCCTCGACATCGCGCTGGCATCGCTGACCACGGCGACACCGGCCACCA
GTGCCAGGGCCATCGCCAGACCACGGAAGCTGAGTGTGGAAGTACTGAGCATGTTCGTTC
TCCTGTGAGGTGCATGCCACGCTGGGCAGGGAGGGCGCGGGCGCCCCGGCTGCCGTGGAG
ACCACGCTGACGTTCCAACATTGCCGGAACATTGCCTCGTCCACCGTGCGGCTTGCGCAT
TCATCTAGCGGCAGGCGGCATGAAGCAAGGCTGAAAGCGGCCTCGGCCGCTCAGCTGGCA
GAAAGGGAAAAGGCCACGCGGACGTGGCCCTCCCTTCTCTGCCAAGGCGTTGCGGGCTTA
GACGCCCATCGCCTTCTGTGCCTGCCGGGCCTGCTCCTGCTGGGCGTCCTGCTGCTGGTG
CAGCACGTTCGGCGCGCCCTGCACGGCACCGCTGCTGAGCGCCAGGCTCTGCTCGCTGGC
CGCACGGGTGTCCACCGCCACGCGGCTGGCGGCGGGGTCGCCGATCGTGCCCTGCACGGC
AAACAGGCGCTCACCGTTCGGGCTCGGCACCACCGTGTCGATGCGCTGCAGGCCGGCAGC
ATGCGCCTCCTTGGTCAGGGCCGCGGCGGCGCTTTCCAGCGCGTGGCGATCCTTGAAGGT
GCCGGCCGGCAACAGTTCCAGACCCTTGCTGGCCTGGATGAAGAGCGGATTGCGCGGGTG
CCGTTCGTCGTTCAGCAGCGGGCGCTCGCGGGCTTCCTTGATGGCCTCCAGCGTCTTCGC
CCCGACAATGCCGTCGGCCACCAGGCCGTTGTCCTTCTGCAGCTGGCGCACCGCCGCGTC
GGTGTTGCGGCCGAAGCGGCCATCCTCGACCAGCGGCTTGCCGTCGGCACCGACGTAGCC
CAGGTGGCCCAGCTGTTCCTGCACTTTGCGCACGCCTTCGCTGTGCGCGCCCTGCTTGTA
CAGTTCGGCGTGCGGCGTGGCAGCGGCCTTGTGCTCGGCGGCAGGCTTGCCCTGGGTCTG
CTCGTGCGACGGGGTGCGGTTTTCCAGCAGGTCGCGCGCCTTGGACAGCGGATCGGAGGC
GTACAGCTTCCAGTTCGGGTGGTCCTTCACCTGCTTGAGGTAGTCCTCGACCGGCATGGT
GTGCACGCCCTTGCTGCCGGAGGACTGGCTGATCAGCAGCTTGTCGGTGTTGGGGTCGCG
CACCACCATCACGATGTGGTCGATGCCGTTCCAGTGCTCGTGGCGGGTCCTGGCCGTATC
CAGACCGATGATCATGCCTTCCTTCAGCGCACCGGGCTTGAGGATCGCGTCGCGGTCAAG
CAGCACGCCGGACTGGTCGAATGCCTTGCGCACGATGCCGCCGGAACCGAGGTTGCCCAG
GTCGATGCGATCGGCCTTGCTGAAGACCGCATGCCCGGCCTTCTGGTTGATCTCGTCCAT
GGTGCGGTTCTGCAGCGTGCCGACCCAGCCGGAGCAGTCGATGTAACCCTGCTCCACGTT
CTTGCCGGTCTTGCCCGGTACGTACAGCGCGTGACCCGGAATGTTGATGGCGTACTTCAC
GTGGTCGTACTTCACGCCGGCCTCGTAGGCGGCGTGCAGTTCGATGCCCGGCTTCGGCGC
GGTGGCCGCCGCTGCGGTTGCCGCCAGCGTGGCTGCACCCGCCGCCACGGCTGCGCTGGC
CTGTGCAGGCGCTGCCGGGGCCTGGCTTTGGCCCGGCGCCACTGTCTGCGGGGCGATGTT
CTTTTCCGGAATGCTGATCGCCGCGTACTTGTGGATGTAGTAGCTGGAGAACGTCCGCGC
CAGGTCGCCATCGTTCATGCCGCGCATCTCGGCCAGGGTGTGGCCGGTCAGCGCTTTGGC
ATCGGAACCGATCTGGTTGAGCACGTTGCGGCGCATGTTGATCTCTTCGCCGTGGCCGTT
GCGGACCACGCCGAAGGTGCCGGTGGCAATCGCGGTCTGCACCGAGCCATAGCCGGCGCT
GCCCTGCTGGTGGGCCAGGTACAGGTCCAGGCCGGTCGGCGTACTGCCTCCGGACAGGTA
CGGGTGGCCGGTGCGCTCGTTGCGGCGTGCCATCGAGTCCAGGTTGTCCTGGTACATCTT
TGCGGCCGCTTCGGTGTTGCGGGTCGGGTCGAACTCGTGGCCGGTCAGGTGGTACTGGCG
CGCGGAGCCGGGCACGAACTGGAACAGGCCCTTGGCGCCGGACGAGGTGTTGTGGGCGCG
CTCGTTGAAGGTGCCGCCGGTCTCGATGTGCGCGAAGCGCATGAAGTCATCGACCGGAAG
GCCTTTCTGCCGGGCGACCTGCTCGACGATGTCCAGGACTTCCTTTCTGCTGTAGTCATG
CTGTGCCATGACGTTTTCCTCGGGGTTGATGGAGCGGCGCATGCCGCGAATCGCCAACCG
GACTCATCCGTGAGTCAAGAACATGTCGGTCAACAGGAAACCCGCGCGTGGGCGGGTGCT
ATCAGGGCGCGACGTACTGCTGGGTCGCGCTGTCGAAGGTGTAGTGCACGGCGTCGCCGG
CACCCAGCGCACGGGTCTTGCCGGGGCCTTCGATGGTGGTGCCCTTGAAGGTCACGGTCA
GTCGCGGCAGGCCGTTGCCGTCGGCAGCGAAGGCCAGTTCGCCATCGCTGTCGGTGCAGG
GCATTACGTTGCCTTCGTCGCAGGCGGCGCTGTTGTCCTCGCCCGTACGCACCGAGCCGA
CATAGCGCCAGACCTTGCTGTCCACGTCGTCTTCGCTGCGCTTGGGGTTGAACAGCAGCA
GTGCATAGCCGGTGCTGCTGATGCCGCGGTCGAAGCTGCTGGTCGGCACCGCCAGCAGCA
GGCGACCGTCGGCGGTGCGATGTTCAAGCGGCTTGCGCCGGGTATCGACATCGTCGGCCT
TGTCGTACGCGCCCAGCGCGCCGATGGTCCATTCCTGGCCACGGAACTTCCATGGCTTCT
TCGCGTCGGCGCCGGCCAGCACGAAAGTGGCCTCGGCCAGGTTGGCGCGATCATCCGGGC
CAGCCGGCGACTGCTCGCCCGGCTTGCCGTAGTGCTCGCGGGTATCCCAGGAGAAACCCG
TGTAATACGTGGTGCCATCGAGGGTGAAGGTGTGGCCGAACCAGAAGGTCGCCACGCTGC
CGTTCTGGACCTCGTAGGAGGTCGCGCCATCACCGTCCACCTGGTAGGTGAAATACATGA
CGGTCGGCGCGTCGGGCGGGGTGACGGCGGTATCGGGAGAGGTGTTCTGCATCGGGGCAA
CATCCTGTCGGGGCGCATCGGCAGCCTGCACGGGAGCGCCAGGCTGGGAGGACGAGGGGG
CCGGATCGGCGGCGCTGCAGGCCGCAGCGGAAAGAGAGACGAGCAGGCACGCCGCGAATG
CGCGCAGGGGCCGCAACGGCAGGGTCCAACATGGCTCGGGGGGGTGATGCATGCGCCTCT
CCATGGTCAGCGTTGCCGGGCCAGACGGCCGGCAGGAAACCGCACCCCATCCACCTGGGA
CGGGAGCGAGGACATGAGCCGGTCGATTCCTTCGACCTCGCATTGAAAACCCATGCCGGG
TCATCTTGGCACAGAACGGCGGCCGGTCAAAGAGGGCGGTGACAGATGCCCTTACAGTGT
GATCTGGTTCTCAGATCTTGCCGTCGCGCAGGTAGTCGAACAATTCGGCGTCGCCCTTCA
GGCCCAGTTTGAGCATGGCGTCGCCTTTCTGCCGGCTGATGGTGCTGACGCTCTTGTGCA
GCTGCAGCGAGATCTCCTTCACCGTCATGCCGGTGCCGAGCAGCCGCAGCACTTCCACCT
CGCGTGGCGACAACGGCTTGCCGTCGCCCTCGCGCATGCGCCAGCTGCCCGCAGCCTCGA
CCCGCTCACGCAGGCTCCGGCTGATGTAGGGCTGGCCCCGATAGACCGCCTGGATGGCCT
GCGGCAGTTCGTCCATCGACGAGCTCTTGTCGACCAGGCCGAGCACGCCGCTGTCGAGCA
CCATGCGCAGGATCGCCAGGTTGTTGGAGACGCTGAGCATCAGCACCGGCAGGTCGGGGA
AGCGGCGGCGGATCATGCCGATCATGGCGAAGCCGTCGGCCTGTGGGCTGCCCGGCATGG
AATAGTCGGTCACCAGCAGGTCGCAGGGTTGGCTGCCGAGCAGGGCCATCAGCGCCTGCG
CGCTGTCAGCCTCGCCGACCACGCGGCCGACCCCGCTCGATTCGATGACGGCGCGGGTAC
CGATACGGACCACAGGGTGGTCGTCTGCGATGATGATGCGCAAGCTCATTGCTCTAGTAT
GGCCACCGGGCAAGCCGGGCCGCGACCATCGCGGCCCTGTCAGGATTCTAGGAGATCGAC
GCCGATGCGTAGCTGGGCTGTTCGCGGGCTGGTCCTGCTGCTGGCCGTGCTGGTGCTGCC
CGTGGCGCTGGCACAGGCTGTGCCTGGGCTGTTGCCGCTCAGTCCCCTGCAGCGCGAGTA
CCTCGCCGCCCATCCAAGCATCGTCGTGGGCCAGTATGACAGCGGCTGGCCGCCGTTCGA
GTCCCTCCGTGATGGCCAGCAGGTTGGCCTGGGTCCGGATTATCTGTCGCTTCTCGCCCG
TCAGCTGGGTGTGAAGGTCGAGGCGAGGCGTTATTCCGACTGGACATCCGTGCTGGATGC
GGCCTGTCGTGGCGAGATCGACGTGGTAATGAATGTCGGTCTCAGTGCCGACCGCACCCA
GTGCATGGTCTATACCGCTGCCTATGGCGAGGCGCCGTTGGCGCTGGTGGGGAGGCCGGG
CGATCTGCGTGCTTCGAACATGCCCGACCTGGACGGATTGCGGGTGGTCATCGAGCAGGA
TTTCCTGACCGGACCGCAGGTGCGGGCACGTTTCCCGCGTGCGGTGCAGCTTGTCGCAAA
CAGCTCGTTGGCTGCGCTGCAGATGGTCAGAGACGACAAAGCTGATGTCTACATAGGCAA
TGCCTACGTTGCCACCGAACTGATCGCACGCCAGCACCTGCAGGGTGTCGTCCTGCTGCG
TCCGAGCGACCTGCCTCCCGAACGGATGCACTTCGGCGTTCCCAACAGCAAGCAACCGCT
GGCCGAAGCGCTGGACCTGGCGCTGGCCGCGACCAGCCAGGCCCAGCGCGATGCACTGGC
ACAACGCTGGCTGCCCCTGCCGCAGTGGTCGGCATCGGCGCAGCTGGCGCTCAGCCAGGC
CGAGAAGCGGGTTCTGCAACAGCCGTTGAAGATCGGCTTCGCGCCGAACGCCGCCCCATT
GTCGTTCGCCGACGAGGATGGCAGGCCCAGCGGCCTGGCCAGCGAGTACCTGGCGCGGCT
GATGCAGGCCGGTGCCAACCTGCAGGCGCAGAACAGCCATGACTGGTACGAGGTGCGCGA
GAAGGCGCGCCGCGGCGAGCTGCAGGCGGTGATGGGCATTCCGGTCGATTCGCACTATCT
GGGCCCGGACTGGGTGTACAGCCAACCCTTCATCAGCGTGCCGAACGTGATCGTCAGCCG
CCACGACAGCCCGGCGCTGCTGGGCCTGTCCGACCTCCAGGACAAGCGCGTACTGCTGTC
GGATCCGGAGCGCGTACGCGGTTACGTGCTGCAGCAGGCGCCGCAGGCCAGGATCGTCGC
CGCGCGCAGCGCCGAACAGGCCATGCAACGCCTGATCGATGGTGAGGCCGACGCCTACGT
GGGCAATCTGGCCCTGGTCGACCACCTGCTGCGCACGCGTTTCCCGGGGCGCCTGCAGGT
TGCCGCGCCCGCGGGCTTCAACGACCAGCTGGCACTGGCCGTGGAGCGCCGGCATGCGGC
GCTCGCCACGACCTTCGATCGCTTGCTGCTGCAGATGACGCCACGCGAGCGCGAAGCGCT
GCGCGGCGACTGGCTGGCGGTGGAGTACCACAACGGCATCGACTGGCGAAGCACGCTGCG
CTGGGGTGTACCGCTGCTGCTGGTGCTGCTGACCGCGCTGCTGGTGCATGGCATCGGCTA
CTGGCGCCTGCGCCGCGAGGTGGCCGGGCGCCGCCAGCTGGAGCAGCGCCTGGCCGAAGT
GACCGACAACCTGCCTGCCGTGGTCTACCAGGCCCGTCGCGAGGTTGATGGCACGCTCCG
CTTCCCGTTCATTGCCGGTGACCTCCAGGCGCTGTTCGGGATCACCCGGCAGCAGGCTGA
GCAGGACGCCACGATGTTGCTGGAACGCGTCGAAGAGGACGATCGCGCGCGCATCCTGCA
GGCGGTCGAACAGGCCGCGCACCAGTTCGCACCGCTCATGCTGGAATTCCGCCTGCGGGG
CAATGGAGCAGGCCCGCGCTGGGTGCGCACCCAGGCGCAACCCTATGCCGCCGAAGCCGG
TGTGGTGACCTGGAGTGGCTACTGGGTGGATGCCAGCGAGGCTCGTGCACAAGCGGATGC
CCTGACCGCAGCCAAGGCCGAGGCCGAGCAGGCGGCCGAAGCGAAATCCCGCTTCCTGGC
CACCATGAGCCATGAGATCCGCACGCCGATGAGTGGCGTGCTGGGGATGCTGGAAGTGCT
GGCGCACTCACCGCTGGATGCAGAGCAGAAACGCATCCTTGGCGTGATCGAGGATTCGGC
GCAGATGCTCCGGCAGATCCTTGACGACATCCTTGACTACTCGCGGCTGGAGGCCAACGC
ATTGCGGCTGGAGCCGGTACCGCAGCCGCTGCGGCCGTTGCTGGAAAGCGTGTGCCGGTT
GTTGTCGGCGCAGGCCAGCGCACGTGGGCTGGACCTGCACGTGCAGATCGATCCGCAGCT
GGCAGCCGCGCACGAAGTGGATGGCGTGCGCCTGCGCCAGATCGTGTTCAACCTGCTCAG
CAACGCCATCAAGTTCACCGTGCGCGGCGAAGTGCGGCTGCAGCTGGAAGTGCTGGGGCC
GACCGCCGAAGACGGCAGCCAGCCGCTGTGCCTGAGCGTCACCGATACCGGCATCGGCAT
CGCACCGGAACAGTTGCAGCACCTGTTTGCGCCGTTCACCCAGGCCGGTGCGTACATCCA
GCGCGACCATGGTGGAACCGGCCTGGGCCTGAGCATCTGCCAGCGCCTGGTGCAGATGAT
GGACGGCGAGCTGGAACTGCACAGCACGCTGGGCGAGGGCACCCGCGCCGAGGTGCGGCT
GTCGCTGGTGGAAGCCGGCAGCAGTGATGTTGAAGCGCTGGTCGCCGAGCAGGAACAGGC
GGCGCTGCTGCCGCCCGCACTGCGCCAGGCACGCGTGCTGGTGATCGAAGATCATCCGAC
CAACCAGGCGATGATGGCCTGGCGGCTGCAGCAGCTGGGTGTACCACATGTGCTGGTCGG
CGATGGCCAGCAGGGGCTGGATCGCCTGGCATCGGAGCACTTTGATCTGGTCATTACCGA
TTGCCGGATGCCGGTACTGGATGGTTTCGCCTTCACCCGCCTGCTGCGCGAACGCGAAGG
CCGCAACGGCCAGCCGCGGCTGACCGTACTGGCGCTGACCGCCAGCGTGCTGGACGACGA
TGCACGTCGTTGCCGTGAAGCCGGGATGGATGAGGTGCTGGCCAAGCCATTGTCATTGGC
GACACTGCGCGCGGCACTGCTGCGCTGGTTGCCGCAGGCGCAGGGGCAACGGTTCGAGGA
GCCGCTGGCCGAGTCCGCTGCCGTCGATGACAGGACGCTGCCCGATCTGGACAGCCTGCA
GCGGCGCTTCGGCTCACGTGCGGTGGCCGAGCAGTTGCGCGACAGCCTGCTGCAGGCCAG
TGCAGGTGACCTGGCCGCTGTGCAGCGCGCGCTGGAGGCCGGCGACCGTGAGGCTGCCGC
GCTGCACCTGCATCGCCAGGCCGGTGGCTTGGGCGCGGTGGGAGCGACGGTGCTGGCTGC
GCAGGCCAATGCCCTGGTCGAGCGCCTGCAGGATGCGGCCGAGACCGATCCGGTGCCCTT
GTTCACCGCGGTGGCGGCATTCGTGGCGCGGCTGCAACAGCAGTTGCAGCGCCTGGCTCA
CTGAGCCGACTGCTGCTGCAGGTAGGCGATCACCAGCGCACGGCGTTCGGCGCTGGGGAA
GGCGTTGTACATGCGTGTGCCCGGTACAACATGGGTGGGTGACTGCAGGAACGCATCCAG
GGTCTGCGCGGACCAGGTGATGTCGGCGCGGCGCATGCCGTCGGAATAGCCGTAGTCGGG
CAGGCTGCCGGCGCGACGGCCGATCACGCCGTGCAGGTTCGGGCCGAAGCGGTGGATGCC
GCCAGGCTGCACGGTGTGGCAGCCGGCACACAACTCGAACGCGCGTTGCATGGCCTGCTG
CTGCGCCTGTTCCGGCGTGGCGGGCGCTGCAGGCGGGCGCTGGCAGGCCGTGGCGGCCAG
GGCCACGGCAACAGCGATGAGCAGGAATGATGCACGCATGGGCGGGCAGGATAGCGGTGC
GTGGCAAGCGACGGGCTGCGACGCTCGGTCGCAGCCCGTGGCGTTCACATGCCCGAGTAG
TTCGGGCCGCCGCCGCCCTGCGGGGTCACCCACACGATGTTCTGGGTGGGGTCCTTGATG
TCGCAGGTCTTGCAGTGCACGCAGTTCTGCGCGTTGATCTGCAGGCGCGCGCTGTCGGCT
TCGCCGACGAACTCGTACACGCCGGCCGGGCAGTAGCGCGCTTCCGGGCCTGCGTACTCG
GCCAGGTTCACCTTCACCGGAATGCTCGGGTCCTTCAGCGTCAGGTGGCTGGGCTGGTTC
TCGTCGTGGTTGGTGCTGCTCAGGAACACCGAGCTGAGCCGGTCGAAGGTCAGCACGCCA
TCCGGCTTCGGGTAGGCGATGCGGGTGTGCTTGGCGGCCGGTTCCAGGCAGGCGTGGTCG
GGCTGGGTGCGGTGCAGGGTCCACGGCGGGTTGCGCACGCCCAGCTTGGGAAGCAGCCAC
TGCTCCACGCCGGTCATCAGCGTGGCCACGGTCTGGCCCTTCTTGAACCACTGCTTGAAG
TTCTTGGCCTGCTGCAGTTCGGTGAACAGCCAGCTGGCTTTGAACGCCGTCGGGTAGGCA
CTCAGTTCATCGTGCTGGCGGTCGGCGGCCAGTGCATCGAACGCGGCGTCGGCGCACAGC
ATGCCGGTCTTGATCGCGGCGTGGCTGCCCTTGATGCGGCTGGCGTTGAGGTAGCCGGCC
TCGCAGCCGACCAGTGCGCCACCGGGGAACACGGTCTTCGGCAGCGACAGCAGGCCGCCG
GCAGTGATCGCGCGCGCGCCGTAGCCGATGCGGGTGCCGCCTTCCAGGTGCTTGCGGATG
GACGGATGGGTCTTGAAACGCTGGAACTCTTCAAACGGGCTCAGCCACGGGTTCCTGTAG
TCCAGGCCGACCACGTAGCCGATGGCGACCTTGCCGCCGTCGGCGTGGTACAGGAACGCG
CCGCCGTAGGTGTCGCTGTCCAGCGGCCAGCCGGCGGCATGCACCACCAGGCCCGGCTCA
TGCTTGGCCGGGTCGATCTGCCACAGTTCCTTGATGCCGATGCCGTAGGCCTGCGGGTCC
TTGCCTTCGTCCAGCTTGTAGCGGGCGATCAGCTGGCGGCCGAGGTGGCCGCGTGCGCCT
TCGGCGAAGATCGTGTACCTGGCGTGCAGCGCCATGCCGCGCTCGAAGGCCGGGCCGATG
CTGCCGTCCTTCTCGATGCCCATGTCGCCGGTCGCTACGCCGATCACTTCACCGTTGTCG
CCATACAGCACTTCGGCGGCGGCAAAGCCCGGGAAGATCGCCACTTCCAGCGCCTCGGCC
TGCTGCGCCAGCCAGCGGGTCACTTCGCCCAGGCTGATGATGTAGTTGCCTTCGTTGTGG
AAGCACTCCGGCAGCAGCGCGTTGGGCGTGCTGCGTGCGCCGGTTTCGCTGAGGAACAGG
AATTCGTCGCGGGTGACCTTCTGCTTCAGCGGTGCGCCACGCTCGGCCCAGTCCGGGAAC
AGTTCGGTCAGCGCGCGCGGATCCATCACCGCGCCGGACAGCACGTGCGCGCCTGGTTCG
GACCCCTTCTCCAGCACGCACACCGACAACTCGCGGCCGGCTTCGATCGCGCGCTGGCGC
AGGCGGATCGCGGTGGCCAGGCCGGCGGGGCCGGCGCCGACGATCACCACGTCGAATTCC
ATTACTTCACGCGGGGGCAGGGCGTTGGCTTCAGCGCTCATCGATTGCATGACTCGTGGG
TAGGGCCGGCATCGGGGCCACCGGCGGTGCCTGGGAATCGCGCGTGCGGCCACGGGCGAA
ACGGTTGTTTGAATGTGTCAGGGTACCGGGACGCGCGTGATCGAGCTAGATCGCCGATGT
TCACACCCGGATTGCTGCAATGCAGCGTAGGGCCGCAGCTCTGGTGGGTGCCGACCTTGG
TCGGCACGCTCTGCCCGGATGACCGACAATGGCCCGGTCCTGACTGCGCGTGAGTGCCAT
GGCTTTGCATCCGTACGATCTGTTCGATGTCCGTTCCCTGCTCAACGAGGAAGAGCGCGC
GGTGCAGGAGAGCGTCGCCCGTTTCACCAACGAGCGCGTGCTGCCGATCATCGGCGATGC
CTTCGACCAGGCCCGCTTCCCCGATGAACTGGTGCCGGAGATCGCGTCACTGGGCCTGCT
CGGTGCGACCCTGCCGACCGAGTACGGCGGTGGTGGCCTCGGCGCGGTCAGCTACGGCCT
GATCTGCCAGGAGCTGGAGCGCGGCGATTCGGGCCTGCGCAGCTTCGTCTCGGTGCAGAG
CTCGCTGTGCATGTACCCGATCTACGCCTATGGCAGCGAGGAGCAGCGCCAGCAGTGGCT
GCCGGCGATGGCGCGCGGCGAACTGATCGGTTGCTTCGGCCTGACCGAGGCGCATGGGGG
TTCCGATCCGGCCAGCATGAAGACCCGCGCGGTGCGCGACGGCAGCGACTGGCGCATCAG
CGGCAGCAAGATGTGGATCACCAGCGGCCCGGTGGCCGACCTGGCCATCGTCTGGGCGCA
GACCGAGGACGGCATCCAGGGCTTCGTGCTGGAAAAAGGCATGGCCGGCTTCACCACGCA
GGAAATCAAGCACAAGATGAGCCTGCGCGCATCGCTGACCGGGGCGCTTTTCTTCGATGA
CGTGCGCGTGCCTGACAGCCACCGGCTGCCGAACGTGAAGGGCCTGAAGGGGCCGCTGGG
CTGCCTGACCCAGGCCCGCTATGGCATCAGCTGGGGCCCGATCGGTGCGGCGATTGCCTG
CCTGGATGAAGCACTGGGTTATGCCAAGGAGCGCGTGTTGTTCGGTCGCCCGCTGGCGGC
CACGCAGAGCGCGCAGATCAAGCTGGCCGAGATGGCCCGCCGCATCACCACCGCGCAGCT
GCTGGCCCTGCAGCTGGGCCGCCTGAAGGAAGCCGGCCAGCTGCAGCCGCAGCAGGTCAG
CCTGGCCAAGTGGAACAACTGCCGCATGGCGATCGACATCGCCCGCGAATGCCGTGACCT
GCTGGGTGGCGCTGGCATCACCACCGAACACGTGGCGATCCGGCACGCGCTGAACCTCGA
ATCGGTGATCACCTATGAAGGCACCGAGACCGTGCACCAGCTGGTGATCGGCCGCGAACT
GACCGGCATCAACGCGTTCTGAGTGCACCGGTAGTGCCGGCCGCTGGCCGGCATTGCCCA
GTAGCGTATTCGCAGGCGAGCGATCGGTGTACCGAACCGCGCACCGTACCGAGATGGGTT
CAAGGACAGCCTGTACCGCGCGGCTGTTGGGTCCGCCTTGAAGCGAGCCGAGCACCGCAG
GTCCGGCGGGGGCGAAGAGGCGCGGGTGTCTGAGCGCAGCGAGTTCCGCGCCGTCCCCCG
GCGGGCCGAGGAGCGCAGGGCACCGGTGCGCAGCACCGGCTCGCGGATGGCGGCGCGTTT
CTTTTGGTTACTTTTCTTTCCGCGCGGAAAGAAAAGTAACGCCCATGAACGCATGCGCCC
GCCACAGCAACGACCAGGCAGAAGAGAGACGCGTGGCGTTACGCCCCGCCGGCAAACCCG
TGCTGCCGCCACGCCTCGTACATCACCACGGCAACGGTGTTGGAAAGATTGAGGCTGCGG
TTGTCCGGCCGCATCGGCAGGCGCAGGCGGCGGCCATCGGGCAAGGCATCGAGCACGTCC
TGCGGCAGGCCGCGGCTTTCCGGGCCGAACAGGAAGGCATCACCGTCTTCGAACGCCACG
CTGTCATAGCGGACGCTGGCACGCGTACTGAGGGCGAACAACCGCTTCGGTGCGATCCGC
GCCAGCGCGGTGTCCAGGTCGGGGTACACCTGCAGGCGCGAATACTCGTGGTAGTCCAGG
CCGGCGCGCTTGAGCTGCTTGTCTTCCAGTGCGAAGCCGAGCGGCTCGACCAGGTGCAGC
TGCGCGCCGGTGTTGGCGCAGAGCCGGATCACATTGCCCGTGTTGGGCGGGATTTCCGGT
TGGAACAGGATCACGTGGAACTGGGGCGCGGCATTCATCGGCGCAGTGTACCTGCGACGA
CCGCCGCCTTTACGGCGCACGCCCTGCGCGAGGCAGGGCGGCACCGCTTACGGGCGCAGC
AGGACCTGGGCGGTTTCGGTGGCCAGGGCCTGCAGGTCTGCAGCGCTCGGACGCACCTGC
AGGGCCGGCAGGTTGACGATCACCTGGTTGGCGACGCTGGTGGCGGCTGCGGCCAGGGTG
GCGGCGTAGCGCTGGGCTTCCAGTTCGGCGGCCAGGGCGACGCGCTGCTCCAGGCTCGGG
CGCACTTCCACCGAGGCCAGGGTGGTGATCGGCATCGCGGCGGCGACCGGGGCGGCGACG
TAGCCGCTGCGCTCGGCCAGCTGGTCGGCGCTTGGGCGCACTTCCACGGTGGCCAGGGTC
GGGATGCCACTGGCCTGTTCCCAGGCCTGCTGGGCCAACTGGTCGGCGGCCGGGCGAACC
TGCACGGTGGACAGGGTCTTGATGGATTCGGAGGCCTGCACCGACGAAACAACCGCGGTG
CCGGCGATCAGGGCGATGGCGATGGCGATGGCGATGGTCTTGGCGTTCATGACGGGGCCT
GTTTAGTGTTGGTGATCAGTGGTGTGGTAGTAAGGTAGTACACCAATTCTGGGCTTGCAA
GGAAAATTTTCGATTTCCTGCGTTTGTTCAGTCTTCAGTCAGCTTTTGTCTGAAGCCCTT
CCAGGTGCAGGAAGTACCAAGCAATCCCCGTGCCAACTTTTAATCATTGATTTGCAAGGG
TTTTGTGGTCATCGAAAAGTGTCCGGCGGGCGGACACCTGTCCATTCGATGTGCTGCGGA
CACTGTCCGGACGTTGCTGGCGGGTGCTTGTGACGGCTCGGACAGAGCAGATCGGCTCCG
CGGATGGCGCACAGGGGCAAACACCCCCAGTGACTGGCGACCGATTCCTGCCGTTGCGCG
CGCACGCTAGGATCGGGGTTCACCTATGTGACCAAGGATCCGGATATGTCTCTCGCCCTT
CGCCCGCGCACTGCGCTGCTGGCCATTGCCCTCAGCACCGCCCTGGGCACGCTTGTGCCT
TCCCATGCGTTGGCGGCAAAGCCGGCCGCACCGGCCAAGGTCGATATCCCGTATGAGCAG
TTCACCCTGCCCAACGGCCTGCGCGTGATCGTGCACACCGATCGCAAGGCGCCGATCGTC
GCGGTCAACGTCTGGTATCACGTCGGCAGCAAGGACGAACCGGCCGGCCGCACCGGCTTC
GCGCACCTGTTCGAACACCTGATGTTCCAGGGCAGCGAAAACCACGACGGCGAGTTCTTC
GAGCCGTTCAAGCAGGTCGGCGCCACCAACCAGAACGGCACCACCAATACCGACCGCACC
AACTACTTCGAGAACGTGCCCACCACTGCGCTGGACATGGCGCTGTGGATGGAATCGGAC
CGCATGGGCCATCTGGTCGGTGCGATCGACCAGGCGGCGCTGGACGAGCAGCGTGGCGTG
GTGCAGAACGAGAAGCGCCAGGGCGAGAACCAGCCCTACGGCCAGGCCTGGGACCAGCTC
AACAAGGCGCTGTATCCAGTTGGCCACCCGTACCACCACGGCGTGATCGGTTCGATGAAC
GATCTGAACGCGGCGTCGCTGGATGACGTGAAGACCTGGTTCCGCACCTGGTACGGCCCG
AACAACGCCGTGCTGGTGCTGGCTGGCGACATCGACCTGGCCACCGCCAAGGAAAAGGTT
GGCAAGTACTTCGGCAGCATCCCGGCCGGCCCGACCATGGCGCAGCCGGCGGTGAACGTG
GCCAAGCGCAGCACCGACACGCGCGAGACGATGACCGACAAGGTGCCGCAGGCGCGTATC
TACCGCGCCTGGAACGTGCCGCAGGTCGGTACCACCGAGGTCGATCAGCTGCAGCTGTTC
GCGCAGGTACTGGGCGGTGCCAAGTCCTCGCGGCTGAGCCAGCGCCTGCAGCACCAGGAC
AAGCTGGTGGACAGCATCGCGGCAGGCCTGTCGACGTCGCAGCTGGGTTCGAACTTCGTG
ATCATGGCGACGGTCAAGCAGGGCCAGGACCCTGCCAAGGTCGAGAAGATCATCGACGAG
GAACTGGACCGGCTGATCAAGCAGGGCCCGACCGCGGCCGAGCTGGAACGCGCCAAGACC
GGTGCCCGCGCCGGTTTCATCCGCGGCATCGAACGCATCGGCGGCTTCGGCGGCAAGGCC
GACGCACTGGCCGAGTGCGCGGTGTTCACCGGCGACCCGGGCTGCTTCCGCACCTCGCTG
GCCAACATCGAGAAGGCCAGTGCTGCTGATCTGAGCCGTCTGGGCGCGCAGTGGCTGGAC
AAGGGCAGCCACACCCTGGTGATTGCACCGGGTGAGCGCGTGGCGCTGAAGGAAGACCCG
AGCCAGGCGCCGAAGCCGTTCAACGTGCCGGCGGTGGACCCCAAGTACAGCACGCTGCCC
GAGCAGGTGGACCGCAAGGCCGGCGTACCGCAGACCCGCGAGTTCCCGCAGCTGAAGTTC
CCGGCGCTGCAGCGCGCCACGCTGAAGAACGGCACCCAGGTGATCCTGGCCGAGCGCCAC
GAGATTCCGGTGGTGCAGTTCAGCTACCAGTTCCCGGGTGGCTTCAGCGCCGACCAGGGC
CGCAAGCCGGGCACCGCCAACTTCACCATGAGCCTGATGACCGAAGGCGCCGGCAAGCTC
GGCTCGCTGGCCTTCGCCGATGCCGCAGACGCACTGGGCGCCAGCTTGGATGCCTCGGCC
GGCCTGGACTCCATGAGCGTGGACCTGTCGGCGCTGAAGGAAAACCTGGCACCGTCGCTG
GCGCTGTATCGGGACCTGCTGCGCGAACCGCGCTTCGAGCAGGGCGAGATCGACCGGGTC
AAGGCGAGCTGGATTGCCGGCATCCAGCAGGAGAAGGTCAACCCGGGTGCGGTGGCGATG
CGCGTGCTGCCGCCGCTGCTGTACGGCAAGGGCCACCCGTATGCCATTCCGTTCACCGGC
AGCGGTGACGAAGCAGCGATCAACGGCCTGACCCGCGAAGACCTGGTCGACTTCCACCAC
GACTGGCTGCGGCCGCAGAACGGCACCCTGATCGTGGTCGGTGACACCACCCTGGCCGAG
ATCGTGCCGCTGCTGGACAAGCAGCTGGGCGACTGGAAGGCTGCGGGCGACGCCCCGCAG
GTGAAGGCCGCCACCGATGTGGCATTGCCGAAGGGCCCGCGCGTGTTCCTGATCGACCAG
CCGGGTGCGGTGCAGGCCAACCTGTTCGCAGGGCAGGTGGTGGCGCCGTCCAGCGCCACC
AGCTCGACCCGCTTCGATATTGCCAACGGCGTGATCGGCGGCGACTTCACCTCGCGCCTG
AACATGAACCTGCGTGAGGACAAGCACTGGTCATACGGTGCGCGCAGCAGCGCGATCAAC
TCGGTGGGCCAGCGCCCGTGGATGGCCAGCGCGCCGGTGCAGATCGACAAGACCGGCCCG
GCGCTGGCGGAAATGCGCAAGGAAATCGCCGCGTTCGCCGATGGCAGCAAGCCGGCCACC
GCCGCCGAGGTCAACCGCATCCGCAACATCCAGACCCTCAGCCTGCCCGGTGCCTACGAG
ACCGCCAGCGCGGTCGCCTCGACCATCGGTTCGATCGTGCAGTTCAAGCGTCCGGACGAC
TACGTGCTGCGTCGCAAGGCCGAGATCGAGGCGATGACCCCGGCGCAGGTGCAGCAGGCC
GCCGCCGAGATCAAGCCACAGGCGCTGACCTGGGTGGTGGTGGGTGATCTCAAGCAGACC
GAAGCGGCCGTGCGTGCGCTGAACCTGGGCGAGGTGACGGTGATCGACGCCGAAGGCAAC
CCGGTCAAGAAATAAGGGATGCGCCTGCCCGCCCCCGCGGGCAGGCCTCCCCAGGTAGTG
CCGGCCGCTGGCCGGCAACCTTGCCGTGGTAGTGCCGGCCGCTGGCCGGCAACCTTGCTC
TGGTAGTGCCGGCCGCTGGCCGGCAACGCCGTGACCCGAAGGCGGGGTCACAGCCCCCTG
CGGGGGATCCGTTCCCCCACCGGCTACCCCCGATTCAGGCGGTTCAGGCAGAATCCCTCC
ATACCCTTCCAGGATCTGCCCATGCGCGTTCTGCTGCTTTCCTCCCTGCTGCTCACCGTC
ACCGCCTGTACCTGGGTGCCGATCGAACCGGCCGGCAAGGCGACCCGCGTGCTGCCGGCA
GGCGCGGTTCCCGCTGGCTGCATCGCCAAGGGCGAGGTGGTGGTGACCGTGAAGAGCAAG
GTCGGCTTCTACAACCGCAACCCGCTGCGCGTGCAGGAAGAGCTGGAAACCCTGGCCCGC
AACGAGGCCCCGAGCGCCGGCGCCAATGCCGTGCAGGCCGCCGCGGCCCCGGCCGATGGC
AGCCAGCGCTTCGCCGCATTCCAGTGCCCGCCGCGCTGAACGCTTCACCATACGGCCAAG
GCTGAATTCGTAAAGATGCGGTGAAGGCCCCGGGGGTTATAGAATAGCGCCCCCTTTTGC
CTGAGCCTTGGCGCTAACCTCGATGCTCTTCAAGAATGTCTCGATCGCCGGCCTGGCACA
CGTCGACGCGCCGCATACGCTGACCACCAAGGAAATCAACGAACGCCTGCAGCCGACGTT
GGATCGCCTGGGTATCCGCACCGACGTGCTCGGCGACATCGCCGGCATCCACGCGCGCCG
CCTGTGGGACAACGGCGTGCTGGCGTCCGACGCTGCCACCATGGCAGGCCGCAAGGCACT
GGAAGACGCAGGCATCAATGCGACGCAGGTTGGCCTGCTGGTCAACACCTCGGTCAGCCG
CGACTACCTGGAGCCGTCCACGGCTTCCATCGTCTCGGGCAACCTCGGCGTCAGCGACGA
GTGCATGACCTTCGACGTCGCCAATGCCTGCCTGGCCTTCATCAACGGCATGGATATCGC
CGCGCGCATGATCGAGCGCGGCGACATCGACTACGCGCTGGTGGTGGACGGCGAGACCGC
CAACCTGGTGTACGAGAAGACCCTGGAGCGCATGACCGCCCCGGACGTCACCGCTGACGA
TTTCCGCAACGAGCTGGCCGCCCTGACCACCGGTTCGGGTGCCGCGGCGATGGTGATGGC
GCGCTCGGAGCTGGTGCCGGACGCGCCGCGCTACAAGGGCGGCGTGACGCGCTCGGCCAC
CGAGTGGAACCAGCTGTGCCTGGGCAACCTGGACCGCATGGTCACCGACACCCGCCTGCT
GCTGATCGAAGGCATCAAGCTGGCACAGAAGACCTTCACCGCTGCCAAGATCGCCTTGGG
CTGGGCCGTGGAAGAGCTGGACCAGTTCGTGATCCACCAGGTCAGCCAGCCGCACACCGC
CGCGTTCATCAAGAACTTCGGCATCGACCCGAAGAAGGTGATGACCATCTTCGGCGAGCA
CGGCAACATCGGCCCGGCCTCGGTGCCGATCGTGCTGAGCAAGCTCAAGCAGCTGGGCAA
GCTGAAGAAGGGCGATCGCATCGCGCTTCTGGGTATCGGCTCGGGCCTGAACTGCTCGAT
GGCTGAAGTGGTCTGGTAAAAGAGTCACCGCTGACCTGCTGCACGACGGGCAGCGATGAT
TTTTCCAAGTGTTCAAGGGCCGGTTTACCGGCCCTTTCTACAGGTGCGATCCGATGTCCC
AGCTTCCCGGTTACCCCGCCCACCCGCAGCGCTTCGAGGTACGCCCCGGCCTGTCGATGA
ACTATCTCGACGAAGGCCCGCGCGACGGCGAGGTGGTGGTGATGGTGCACGGCAACCCGT
CGTGGAGCTATTACTGGCGCACGCTGGTCGCCGGCCTGTCGGACACGTACCGCTGCATCG
TGCCGGACCACATCGGCATGGGCCTGTCGGACAAGCCCGATGACAGCCGCTACGAGTACA
CGCTGCAGTCGCGCGTTGACGACCTCGATGCGCTGCTCAAGCACCTGGGCATCACCGGCC
CGGTGACCCTGGCGGTGCACGACTGGGGCGGCATGATCGGTTTCGGCTGGGCGCTGTCGC
ACCACGACCAGGTCAAGCGCCTGGTGGTGCTCAATACCGCTGCATTCCCGATGCCGGCGG
CGAAGAAGATGCCGTGGCAGATCGCGCTGGGCCGCCACTGGAAGATCGGCGAGTGGATCA
TCCGCACCTTCAACGCGTTCTCCTCCGGTGCCTCGTGGCTGGGCGTGGAGCGGAAGATGC
CGGCCGACGTGCGCCGCGCCTACGTGTCGCCGTACAACAGTTGGGCCAACCGCATCAGCA
CCATCCGCTTCATGCAGGACATCCCGCTGTCGCCGGCCGACAAGGCGTGGTCGCTGCTGG
AGCGTGCCGGCAAGGCGCTGCCGTCGTTCGCCGACCGGCCGGCCTTCCTCGGCTGGGGCC
TGCGCGACTTCGTGTTCGACCACCACTTCCTGAAGGGCTTCCAGGCCGCGCTGCCGCAGG
CCCAGGTACATGCGTTCGAGGACGCCGGCCACTACGTGCTGGAAGACAAGCACGAAGTGC
TGGTGCCGGAGATCCGCGCGTTCCTGGACGCCAACCCGATCTGATCGGTGTGCCGACCAA
CGGTCGGCACCCACCCCTTCCTCTTCCGGTGGGTGCCGACCGTGGGTCGGCACACCCGAA
GGGTTGATGAGGTTGCCGGCCAGCGGCCGGCACTACCATTACGCGGCGACCGGCGCCTGC
GGCGGCGAGGAAGGGCTGTTGCCGTTGTCGTCCGGATGGTCGTCGTCATTGTCGGCGTCA
TCGCGCCAGCGCCAGTCGGCCGGCGTCAACGGATCCAGGCCATAGGCGATGCGCGCCTTG
TCGCACTGCGGGCTGGCCTTGCCGTACTCCCACGATGCATCCACCTCGCGGCACACGCTG
GGCCGGTTGGGATGGATGGTGCAGCGTGAATACACGCCGATCTGCGCATCCAGCGCCACG
CAGCGCACCGGCTTGGAATGGGTGCCGCGCATGCACAGGCGGTGCGGGTCCAGCACCTCG
GTGAGCTGGTGCGGCACGCCGCCGGGGGTGACCTCGTCTGATTCCATCCAGTGGAAGGCC
ACGCGGTACTGGGTGCAGCAGGCGCCGCAGGTCATGCAGGGATGTTGCATGGGCAAGCCG
CCTCGGGCGGCAGTCGGAATCAGGAACGAGGGTGCGGATTTTCCACGAAGTGGGCCGCCG
CGCAAGAAATTCCGTAAGCGGCGACAATGAACGGATGAACCGACCCTGCAATATTGCCGC
CCGCTTGCCTGAACTGGCGCGTGAACGGCCTGATCAGATCGCCATCCGCTGCCCTGGCCG
CCGTGGCGCCGGCAACGGCATGGCCGCCTACGACGTGACCCTGGATTACCGCCAGCTGGA
CGCCCGCAGCGACGCCATGGCGGCCGGCCTGGCCGGCTACGGGATCGGCCGTGGAGTGCG
CACGGTGGTGATGGTGCGGCCGTCGCCGGAGTTCTTCCTGCTGATGTTTGCCCTGTTCAA
GCTGGGCGCGGTGCCGGTGCTGGTCGACCCGGGCATCGACAGGCGCGCGCTGAAGCAGTG
CTTGGACGAGGCGCAGCCGGAGGCCTTCATCGGCATTCCGCTGGCGCATGTGGCGCGGCT
GGTGCTGCGCTGGGCACCCTCGGCGGCGCGCCTGGTGACCGTGGGCCGCCGCCTCGGCTG
GGGCGGGACCACGCTGGCCGCGCTGGAGCGCGCCGGCGCCAAGGGTGGGCCGATGCTGGC
CGCCACCGACGGCGAGGACATGGCCGCGATCCTGTTCACCAGCGGCTCCACCGGCGTGCC
CAAGGGCGTGGTCTACCGCCACCGCCACTTCGTCGGCCAGATCCAGCTGCTGGGCAGCGC
CTTCGGCATGGAAGCGGGCGGGGTGGACCTGCCGACCTTCCCGCCGTTTGCCCTGTTCGA
CCCGGCGCTGGGCCTGACCTCGGTCATCCCGGACATGGACCCGACCCGGCCGGCGCAGGC
CGACCCGGCGCGCCTGCACGACGCCATCCAGCGCTTCGGCGTGACCCAGCTGTTCGGCTC
GCCGGCGCTGATGCGGGTGCTGGCGAAGCATGGCCGGCCGCTGCCGACGGTGACCCGGGT
GACCTCGGCGGGTGCGCCGGTGCCGCCGGACGTGGTCGCCACCATCCGCAGCCTGCTGCC
GGCCGACGCGCAGTTCTGGACGCCGTATGGCGCCACCGAGTGCCTGCCGGTAGCGGTGGT
CGAAGGCCGCGAGCTGGAACGCACGCGCGCCGCCACCGAGGCCGGCGCCGGCACCTGCGT
GGGCAGCGTGGTGGCGCCGAACGAAGTGCGCATCATCGCCATCGATGACGCGCCGCTGGC
CGACTGGTCGCAGGCGCGCGTGCTGGCGGTTGGCGAAGTGGGAGAAATCACGGTGGCTGG
CCCGACCGCCACCGACAGCTACTTCAACCGCCCGCAGGCCACGGCTGCAGCGAAGATCCG
CGAGACGCTGGCCGATGGCAGCACCCGCGTGGTGCATCGCATGGGTGACGTCGGTTACTT
CGATGCGCAGGGTCGCCTGTGGTTCTGCGGGCGCAAGACGCAGCGCGTGGAAACCGCGCG
CGGACCGCTGTACACCGAACAGGTCGAGCCAGTGTTCAACACCGTCGCAGGCGTGGCGCG
CACCGCGCTGGTCGGTGTCGGCGCCGCCGGTGCGCAGGTGCCGGTGCTGTGCGTGGAACT
GCTGCGCGGCCAGTCCGACAGCCCGGCGCTGCAGGAAGCGCTGCGTGCGCATGCCGCAGC
GCGCACGCCTGAGGCCGGCCTGCAGCACTTCCTGGTGCATCCGGCGTTCCCCGTCGATAT
CCGTCACAACGCCAAGATCGGCCGCGAGAAGCTCGCCGTCTGGGCCAGCGCCGAACTGGA
GAAGCGCGCATGAAGATCCTGGTCACCGGTGGTGGTGGGTTCCTTGGCCAGGCGCTGTGC
CGCGGGCTGGTCGAACGTGGCCACCAGGTACTGGCGTTCAACCGCAGCCATTACCCGGAG
CTGCAGGTGATGGGCGTGGGCCAGATCCGTGGCGACCTGGCCGACCCGCAGGCGGTCCTG
CATGCGGTGGCCGGCGTCGATGCGGTATTCCACAACGGTGCCAAGGCCGGTGCGTGGGGC
AGCTATGACAGCTACCACCAGGCCAATGTGGTCGGCACCGACAACGTCATCGCCGCCTGC
CGTGCGCACGGTATCGGCCGGCTGGTCTACACCTCCACGCCCAGCGTGACGCACCGGGCC
ACGCACCCGGTGGAAGGCCTCGGCGCCGACGAAGTGCCGTACGGCGAAGATTTCCAGGCG
CCCTATGCGGCCACCAAGGCGATTGCCGAACAGCGCGTGCTGGCGGCCAATGACGCGTCG
CTGGCGACGGTGGCGCTGCGTCCGCGCCTGATCTGGGGCCCTGGCGACCAGCAGCTGGTA
CCGCGCCTGGCCGAACGTGCACGACAGGGCCGCCTGCGCCTGGTGGGCGATGGCAGCAAC
AAGGTCGATACCACCTACATCGACAACGCCGCGCTTGCCCACTTCCTCGCCTTCGAGGCA
CTGGCGCCCGGTGCCGCATGTGCAGGCAAGGCCTACTTCATTTCCAACGGCGAACCGCTG
CCGATGCGCGAGCTGGTCAACAAGCTGCTGCAGGCGGTGGGTGCACCGACCGTGGACAAG
GCGATCAGCTTCAAGACCGCGTACCGTATCGGCGCCATCTGCGAGCGGCTGTGGCCGCTG
CTGCGCCTGCGCGGCGAACCGCCGTTGACCCGGTTCCTGGCCGAACAGCTGTGCACGCCG
CACTGGTACAGCATGGAGCCGGCCCGCCGTGACTTCGGCTATGTGCCGCAGGTCAGCATC
GAAGAAGGGCTGCGCAGGCTGAAGGCTTCATCTGCTGCATAGATCGCCATCACTGGTTGC
ACACCGCAGGATCGGGAGGATGGACCCACGCCATTCAAGGCTCGACCACCCGCGAGGAGC
GCCATGCTGCATTACGCCATCATTTTCTTTGTCATCGCCATCATCGCCGCCGTTCTGGGT
TTCTCCGGTATCGCCGGCGCCGCAACGAACATCGCCTGGATCCTGTTCGTGGTGTTCCTG
ATCCTTGCGGTGATCTCGATGTTCCGCAAGCGAGGCTAGCCGGTAGTGCCGGCCGCTGGC
CGGCATCGCTTTCCGCAGAGTCGAGCCATGCTCGACTCTGCGGGCGATCACCACGTTACA
CAGCGCTCTGCAGCCCGCGATCGGCCTCATGGCGTACCAGCGCCAGTTCGATCAGGCGCG
TGATCAGCGTGGTGTAGTCAACACCGCTGGCGCCCCACAGCTTCGGGTACATGCTGATGC
GGGTGAAGCCCGGCAGCGTGTTGACCTCGTTGATGACGATCTCGCCGTCTGCGGTGAGGA
ACACATCCACGCGCGCCATGCCCGCACACTCCAGCGCCTGGTAGGCCTGCAGCGCGATCT
GCTGGATGCGCGCCTGGGTTGCAGCATCGATATCCGCCGGCACCACCACCTCGGCGCCAT
CGGCGTTGATGTACTTGGTGTCGTAGGCGTAGAACTCGTCGTGCACCACCACCTCGCCGC
ACAGGCTGGCCTGCGGATGTTCGTTGCCCAGCACCGCGCACTCGATCTCACGACCGACCA
CCGCCGATTCCACCAGCACCTTGTGGTCGTAGCGCAGCGCCAAGGCCAGTGCCTCGGTGA
AGCCCGCCGCATCCTTGACCTTGCTCACGCCCACCGACGAACCCTGGTTGGCCGGCTTCA
CGAACAACGGCAGGCCGAGCTGCGCGATCACCGCATCGGCATCCACCTCCGCCGCCTGAT
GGCGACGGATGCACAGCCACGGTGCCACCTGCAGCCCGGCGTCGCGCAGCAGGCGTTTGG
TTACGTCCTTGTCCATCGCCACCGCCGAGCCCAGTACCGGCGAACCGACGAAGGGCAGGT
TGATCATGCGCAGCAGCCCCTGCAGCGCACCGTCCTCGCCCAGTGGCCCGTGCACGATCG
GCAACACGACATCGATCTGGCCCAGCGCGCTGGCCGCATCGCACGGCTGCAGCTGCGCCT
GCTCGGCGCCCGGACGCACCGCCAGCGACTGGCCCGAGCGATGCAGCGCGATGCGCGACG
GATCATCGGCATTGATCAGGAAGGTATCCGGCTGGCTCAGATGCCACTGGCCCTGCTTGT
CGATGCCGACCAGCACCGGCTCGAAGCGCTCGCGATCAAGCGCATCGAGGATGTTCTTCG
CCGACTGCAGCGAAACTTCGTGCTCGGAAGACTTGCCCCCGAAAATGATGCCAACCCGGG
TCCGTGCCATGGGGAGTGCGATGTCCTGTGCGTTGCGTGGCCCCATAGCATGAACCTTCA
TCGGCCCTCCGCGTGAGGCACAGATGAACCAGAAATCCATCCACGCATGGCGTGGATCTA
CCGTCCTCATGGCCCATCAGCAGGGGTCGGAGCCCGTTGCGCTACAACGGCATCCGACCC
CACGGACGACAGGAAACTGTCGAAGGGGGGGGGGGGGGGGGGGGGGGGCGTCCCCCGGCG
GGGCGCCCCCCCCCCCCTCCCCCGCCGGCCCGGCCCCCCCCCCCCCCCCCCCCCCCCACC
CCGCCATCCCACGGATAGCCAGCTTTTGATGTTGATCTTGCCGGCCAGCGGCCG
>contig00042 len=25217 cov=32.6 corr=0 origname=NODE_42_length_25217_cov_32.558831_pilon sw=shovill-spades/1.0.4 date=20220914
CAACCAGGAGCGCATCAAACTGAAACTGAAAGGTCTGAGCCCGGTAGAGTACCGGGAGCG
GGCCCAATCGGCCGCCTGACCCCGTCCAAGTCTCGGGGGTCACTTCAGGGACGGGTTTAC
GGCGTCCCCCGCCACCGGACCCACCCCGCCATCCCACGGGAACCCCGCTTTTGCTTTGGC
CGTTGCTGTTGCTGTTGCCCTGGCCTCGGCGGGTGCCGGGCGCCGCCCGGCCAGAGCCCT
TCCCCCGCTTCCGGTACAATGTCGGGCCCGTTTCCCAACTACGGTTCCCCGGACATGATG
GTCCTCGAGGGCGCGCCCGCCCTGTCGCCGTTCCGCCGCGAACGTCTTGAATCCCGCCTG
CAGTCCATCGCTCCCTCTCTGCGCATCAGCGGTGCCTGGCACGTCTACTTCGTGCAGCCC
GAAGGCAGCGCCGCTCCCGACCTCGCCACCCTGTGCCGCATCCTCGAAGCTGCGCCGCAG
GCAGAAGCCGTGGCCGACGGCGCGGTCAGCCGCATCGTGGTGCCGCGCCTGGGTACGCTG
TCGCCGTGGTCGAGCAAGGCCACCGAACTGGTGCGCGGTGCCGGCCAGCCGGTAAGCCGG
GTCGAGCGGGGCCTGCGCATCGACGTGCAGGGCTGGCCGGCCGATGCCGACGTGCAGCAG
GCGCTGGTCAAGGCACTGCACGACCCGATGACGCAGTCAGTGCTGGAGACCGTGCAGCAG
GGCCAGGCGCTGTTCTCGGCGCCCGCCCGCGGCGAACTGGAACGCGTGCCGGTGGACCAG
CTGGAGGCCGCCAACGAGCGCCTCGGCCTGGCCATGGCCCAGGACGAGATCGATTACCTG
CGCGAACGCTTCACCGCGCTGGGCCGCTCGCCGTCGGACGTCGAACTGATGATGTTCGCG
CAGGCCAATTCCGAGCACTGCCGCCACAAGATCTTCAACGCCAGCTGGACCATCGACGGC
CAGGAGCAGGACCGCTCGCTGTTCCGGATGATCAAGAACACCCACCAGCAGACCCCGCAG
CACACGCTCAGTGCGTACAGCGACAACGCCGCGGTGATCGAAGGCCATCCGGCGTCGCGC
TACCGCCCGGATCCGGCCAGCGGCGAGTACCGTCGTGAACCGCAGGTGCCCAGCGCGTTC
CAGATCAAGGTGGAGACCCACAACCACCCGACCGCCATCGCACCGTTCCCGGGCGCCTCG
ACCGGCGCCGGTGGTGAAATCCGCGACGAAGGCGCGACCGGCCGCGGCGGCAAGCCGAAG
GCCGGCCTGACCGGTTTCTCGGTCTCGCACCTGCGCATTCCCGAGCTGCCGCAGCCGTGG
GAAGCGCCGCGCGCGCTGAACCCGCGCATGGCGCCCGCGCTGGAAATCATGACCGATGGT
CCGCTCGGCGGCGCCGCGTTCAACAACGAGTTCGGCCGCCCGAACCTGCTTGGCTACTTC
CGCAGCTTCGAGCTGCCGGAAGGCGCCGACCTGGTGCGTGCCTACGACAAGCCGATCATG
CTGGCCGGCGGCCTCGGCGCCATCGACCGTACCCAGGTCGACAAGATCCAGCTGCAGCCC
GGTGATGCGGTCATCGTGCTCGGTGGCCCGGCGATGCTGATCGGCCTGGGTGGCGGTGCC
GCCAGCTCGGTGGCCTCCGGCGAAAGCGCCGAGGACCTGGACTTCGCCAGCGTGCAGCGC
GACAACCCGGAAATGGAACGCCGCTGCCAGGAGGTCATCGACCGCTGCGTGGCGATGGGC
AGCAACAACCCGATCAAGTTCTTCCACGACGTCGGTGCCGGTGGCCTGTCCAATGCCATC
CCCGAGCTGCTGCACGACTCCAAGGTCGGTGGCGTGATCGATCTGGGCAAGGTGCCCACC
GATGATCCGTCGCTGTCGCCGATGCAGCTGTGGTGCAACGAATCGCAGGAACGCTACGTG
CTTGGCGTCGCCCAGGAGCGCCTGGCCGAGTTCGCCGCGCTGTGCGCCCGCGAGCGCTGC
CCGTTCGCTGCGGTCGGCGTGGCCACCGCCGAGGAACACCTGGTGGTGGCCTATGGCGCC
GTGCCGGGCCACACCCCGGCCGATGCGCCGATCGACCTGCCGATGGACGTGCTGTTCGGC
AAGCCGCCGAAGATGCACCGCGATACCGCACACCCGCCGGCACCGCGCTGGCCGGCGCTG
AAGACCGCAGGCCTGGACCTGCAGGAAGCGGGTCTGCGCGTGCTTGCGCACCCGACGGTG
GCCTCGAAGAACTTCCTGGTCACCATCGGTGACCGCAGCGTCGGTGGCCTGACCGCACGC
GAACAGATGGTTGGCCCGTGGCAGCTGCCGGTGGCCGATGTGGCCATCACCGTGGCCGAC
TTCGACGGCGTGGCCGGCGAGGCGATGTCGATCGGCGAGCGCACCCCGCTGGCCCTGCTC
GATGCGGCGGCTTCGGCACGCATGGCCGTGGGCGAAGCGTTGACCAACCTGTGCGCGGCC
CCGGTCGATGCGCTGGATGAGATCAAACTGTCGGCGAACTGGATGGCCGCGGCCGGCCAC
CCCGGCGAAGACGCGCTGCTGTACGACGCGGTGAAGGCCGTGGGCATGGAACTGTGCCCG
CAGCTGGACATCAGCATTCCGGTGGGCAAGGACTCGCTGTCGATGCAGGCGCAGTGGCAC
GACCAGGGCCAAGCGCACAAGAGCGTGTCGCCGGTGTCACTGGTGATCTCTGCGTTCGCA
CCGGTCGCCGATGTGCGCCAGCAGCTGACCCCGCTGCTCGACCGCGACGTGGAAAGCGAG
CTGTGGCTGATCGGCCTTGGCGCCGGCAAGCAGCGGCTGGGCGGTTCCATCCTGGCCCAG
GTGCATGCCGACCACGGTGACCTGCCGGCGTTCGCCGGCGCTGCCCCGGATCTGGACGAC
CCGCAGCGCCTGCGTGGCTTCTTCGAGCTGATCCGCGATGCGCGCCAGGCCGGCCTGCTG
CTGGCCTACCACGACCGCAGCGACGGCGGTGCCTTTGCCGCGCTGTGCGAAATGGCCTTC
ACGTCGCGCCTGGGGCTGGACATCACCCTCGATGCCTGGGGCGACGATCCATTCCGCAGC
CTGTTCAACGAAGAGCTGGGCGCGGTGGTGCAGATCGCACGCGAAGACCGCGCAGCGTTC
GCCGACCTGGTCGAGCGCCATGCACTGACCGAGTGCGCGCAGCGCATCGCCAAGCCGACC
ACCGCACCGGTGGTGCGCGTGTCGCTGGCTGGCGAGAACCTGGCTGAATGGCGCTGGGAG
TCGCTGTTCGACGCATGGTGGTCGGTCACCCACGCGATGCAGAAGCGCCGCGACAACCCG
GCCAACGCCGACGCCGAGCGTGAGATCGCCCGTGCCTTCATCGCACCGGGCCTGAAGCCC
AAGCTCAGCTTCGACATCAATGAAGACGTGGCCGCCCCGTTCATCAGCACCGGTGCGCGT
CCGCGCGTGGCCGTGCTGCGCGAGCAGGGCGTCAACGGCCAGATCGAAATGGCGAACATC
TTCGAACGTGCCGGCTTCCGGCCCTTCGATGTGCACATGAGCGACCTGATCGAAGGCCGC
GTCGCCCTGCAGGACTTCACCGGCCTGGTCGCCTGCGGCGGCTTCAGTTACGGCGACGTG
CTTGGCGCTGGTCGTGGCTGGGCCACCTCGATCCTGGAGCGCAGCGCGCTGCGTGATGCC
TTCGCCGCGTTCTTCGCGCGCGAGGACAGCTTCGCCCTGGGCGTGTGCAACGGCTGCCAG
ATGATGAGCCAGCTGAAGGACATCATTCCCGGTGCCGAACACTGGCCGCAGTTCCGCCGC
AATGCCAGCGAGCAGTTCGAAGCCCGTACCGCGCTGCTGGAAGTGGTGGAATCTCCGTCG
ATCCTGCTGCGTGGCATGGCCGGTTCGCGCCTGCAGGTGGCAGTGGCGCATGGCGAAGGC
CAGGCGGTGTTCGACAACGCGGTCGACCAGGCCGCGGCCCGTGTTTCGCTGCGCTACATC
GATGGCCACGGCAACGTCGCCAGCCAGTACCCGCTGAATCCGAACGGTTCGCCGGACGGC
ATCACCGGCCTGACCAGCAGCGACGGCCGCGTGACCATCATGATGCCGCACCCGGAACGC
ACCCCGCGCGCGCTCAACATGAGCTGGGCCCCGGCCGAGTGGCAGGGTGATTCGCCGTGG
ATGCGCATGTTCCGCAACGCGCGGGTGTGGTGCGGCTGATCGCACCACACCGCGCAGGCT
TCAATGCCGTTGCGTATGGAAAAACCCGCCGTTGATCGGCGGGTTTTTTCTTTGCGCGTG
TGAAAATCCTGATGTACCCGCGAGTTACATGGATTTTCAGGCGACAGGGTTACGTCACGC
GTCGCTAACAAAATCCTTTCATAAACAGGGAAAAGAGTGAACTACTTCACGGCAATAGGA
TTTGTCGTGTCAAAGTCTTGACGATCTGCAAAGTTGCCGTTAACACTTGAACCCCGTTTC
AGAATCATTCATTTCGCAGTAACCGGTTGGCGCACGCGCTCGGTTTTCTGTCGCTGCGCG
CCGTTCGGCAATACCCCGCAGTAAATCACGCGAATAAACGCCCCCAGGGGACGTTGGGCC
GGAAAGCCCAGCGGTGGCGTTGCTTTGCCCAAAACCAGTCCAATCAGGAGCCGTACCGAT
GAATCGGATTTATCGCAAGGTCTGGAACAAAGCATTGGGTCAGTTGGTGGTGGCCTCGGA
ACTGGCTTCCTCCGACAGCAGCAGCGGCGGGGTCGTCGACCAGCGCCGCGATGCGACACA
GGCCACGCCCGCACTGCTGGCGGTGGCACTGGGCCTGGTATTGGGATTGGGCATGAGTGG
CTCCGCCACCGCGCAGTCGGTGCAGATCGGCGGTAGCGCCACCTGCGTGGCATTCAGCGG
CAAGCTGCTCGAAAAGTGCCTGATCGAAGGCTCGGCCACGGCCAAGGGCAGCAATGCGGT
GGCGATCGGCAGCAACAGCAGTGCCAGTGCGGCCAACAGCGTGGCGCTGGGCGCCGGCTC
CAAAGCCACGCGTGCCAACACCGTCTCCGTCGGCGATGCCGGCAAGGAACGGCAGGTCAC
CAATGTCGCCGCAGGCACGCAGGCGACCGACGCAGTGAACAAGGCGCAGCTGGACGCGCA
GGCGCGCGCCACGCAGGCCGCGCTGGCCGACGTTGCCGCCGACGGCAACCGGTACTTCAA
GGCCGACGGCGCAGGCGATGACAGCGACGCGGCGAAGATCGAGGGTGAAGGCGCACTGGC
CGCCGGTGCCGGTGCGCAGTCGCTGGCCAACGCCACCACTGCCATCGGTACCCAGGCCAT
TGCCGCAGGCATCGGCGCCAGCGCATTCGGCCAGGGCGCGCTGGCGATCGGCGATGCCAG
CGTGGTGGTCGGGCAAAGCGCAGCAGCCTTCGGCCTTGGCGATACCGCCGTCGGTGCCAG
CGCCTACGCCGCCAGCGAAAACGGTGCAGCAACGGCACTGGGTGCACTGTCCGAAGCCAC
CGCCGATGGCGCGACCGCCGTCGGTGGCGGTGCCGTAGCGATGGGCCCCGGCAGTACCGC
ATTGGGCCGCGGCGCCACGGCTGCCAACGAAGCCTCGATTGCAGTCGGTGCGTTCAGCAC
GGCCGTCGGTGAATACAGCACCGCGCTGGGCTCCAATTCGGCCGCAGTCGCTACCGGCAG
CGTGGCGTTGGGCGCCGGTTCGCTGGCTGACCGTGTCGATACCGTGTCCGTCGGTGCCGC
CGGATATGGCCTGACCCGCCAGATCACCAGCGTTGCCGCCGGCACCGAAGATACCGATGC
GGTCAACGTTGGCCAGTTGAAGGATGTTGCCGCAGTGGCCGATGCCACCGCCAAGCGCTT
CCAGGCCACCGGCAGCAGCAACAGCGATGCCGGTGCGCTGGCTGAAGGTGACGACGCGCT
GGCCGCAGGCGAGGCCGCCAATGCCATCGGCACTGGCACCACGGCGGTCGGTGCCGGTGC
CACTGCCGTTGCGCAGAACGCGACTGCGGTGGGCAACAACGCGCTGGCCTCGGGCCAGAA
CAGCGCGGCATTCGGCAACAACGCGCAGGCCAACGGACCGGGCAGCGTGGCCGTCGGTGG
CGCTGCGGTGGATGCCAACGGCAACCCGCTGATCACCAGTGGTGGCGTGCCGGTGGTCAC
CGGCGCCACCAGTGCCGGCGTGGGTGGCACGGCCGTCGGCGCCAGCGCCGATGCCAGCGG
TTTTGCCGCGTCGTCCTATGGCGTGGGGGCCTATGCGTCCGGCGCGCAGGCGTCGGCGTT
CGGTGCGGTCTCCAATGCCATCGGTGATTACTCCACGGCATTGGGTACGCAGAGCAATGC
CACGGGCACCAGCAGCGTCGCCATTGGTGGCCCGGCCGACCTGATTCCCGGCCTGGGCTT
CTTCGTACAGACACAGGCCAGTGGTGAAGCCGCGACCGCGGTGGGTGCCGGCGCCATCGC
CAGCGGCGACCGTGCCGTGGCCAACGGCAGCCTCAGCGAAGCCTCCGGCGCCGAAGCCAC
CGCGGTGGGCTATTTCGCCTATGCGCCGGGCGAGAACGCCAGCGCGCTTGGCGCGCAGAC
CTGGGCCAGTGGTGCGCAGAGCACCGCAGTGGGCTACTACGCTACGGCACGCGGCGCCAA
CAGCGTCGCGCTGGGCGCGAACTCCGAAGCGGTGCGTGCCAACAGCGTGGCCGTCGGCAG
TGCCGGCAACGAGCGGCAGATCACCAGCGTTGCAGCCGGCAGTGAAGCCACCGATGCGGT
GAACAAGGCGCAGCTGGATGCGGTGGCCAGCACCGCCGACAGCACCGCGCGCTTCTTCCA
GGCCCAGCCTGAAGCTGGCAGTGATGCCGGTGCGCTGGCGGAAGGCGAGGGTGCCATCGC
GGCCGGTTCGTCGAGCAATGCGATCGGTGCCGGCGCGGTTGCACATGGCGCGGCCGCGTC
GGCCATCGGCGATGACAGCGTGGCGGTGGGCCGCAACAGCACGGCCACCGGCAATGGCGG
TGTCGCCATCGGTGGCCTGGGCCAGGCCTACGACGAGTTCAACCAACCCATCATCGGTGC
AGATGGCAAGGCGCAGCAGGTGGGTACCACGGCCGTGGCCGATGCCACGGCGGTCGGTAG
CGCTGCGCAGGCCAGCGGTGCAGCCAGCAGCGCCTTCGGCAATGCGGCCAAGGCCAGTGG
TGACAACAGCTTCGCCGCCGGCGGCAAGTCGCGCGCCACCGGCGCGTATGCGGTGGCGGT
GGGTGACAGTGCGTTTGCCAGCAGCGATGACAGTACCGCGGTGGGCGGCTACAGCTGGGC
CACCGCCAGCGGCGCCAGCGCCTTTGGTTCCGGTGCGTGGGCGACCGCCACCAATGCCTC
GGCGTTCGGCAACGCGGCGTGGGCCAGCGGCGCTGGCGCCACGTCGATCGGTTACAACAG
CTGGGCCAACGGAACCAGCGCCACCGCAGTCGGCCGTGGTGCCTTCGGCTATGGCGACAA
CAGCGTGGCGCTGGGCTTCCAGGCACTGGGCAACAGCATCAACAGCATCGCCATCGGCAC
CAACACGGTGGCCGGCGGAGAAAGTGCGATCGCGCTGGGTGCGGGCAGCAATGCCAGTGC
CAGCAACGCCGTCGCACTCGGCGCGGGCTCGGTCGCCAACCGCGCACGCACGGTGTCGGT
GGGCAGCAGCGGCAACGAGCGCCAGGTCACCAACGTCGCCGCCGGTACCCAGGCCACCGA
TGCGGTGAACAAGGCACAGCTGGATGCGGTGGCAAGTACCGCAGCAACCACCAGCCGCTT
CTTCCAGGCCAGCGGCAACGGCGACGATGTGGCGGGTGCGCTGGTGGAGGGCGACAACGC
ACTGGCCGCAGGTGATGCAGCCAACGCCATCGGCAATGGCGCCACCGCGCTTGGCAGCGG
TGCCAATGCGCTGGCCGGCAACGCGCAGGCGATCGGCTTCAACGCGCTGGCGACCGCCGC
CAATGCCAGTGCCGTAGGCGCCAATGCACAGGCCATCGCCGAATACGCCACCGCGCAGGG
TGCGGAAAGCGAAGCCAGCGGTGAGCAGAGTGCAGCGTTCGGCGCGGCCAGCATCGCCAG
CGGCGCAGGCAGCACCGCCAGCGGTGCCTTGTCCGAAGCCTCCGGCGAAGAAGCCGTAGC
CGTGGGCTACTTCAGCAACGCCAGTGGCAGTGGTGCCACCGCGGTCGGCAGCGAGAGCGT
GGCCAGCGGCACGGCTGCGGCAGCGTTCGGTATCGGTGCCGAAGCCACCGGTGGTTACAG
CACCGCCATCGGCGGCTACGCACAGGCCTCGGCCTTCAATGCCACCGCCTTCGGCAACTT
CGCCAACGCCTCGGGTTCCAACAGCGTGGCCCTGGGCGGTGATTCGCAAGCGTCCGGCGC
CTACAGCACCGCCACCGGCCAGGGCAGCCTGGCCACCGGCACCAACAGCGTCGCCGTCGG
CGGCTCGCTGTTCGGCGTGCTGGCGACCGAAGCCTCGGGCAACTACTCCACGGCGGTGGG
CGGTGGCGCCTGGTCGGGGGGCATCAACAGCACCGCGCTGGGCAATGCGGCGGAATCGCG
CGCGGCCAACAGCGTGGCGCTCGGTGCGGATTCGATTGCGGACCGCGACAACACCGTATC
GGTGGGCGGCGGCGGCAACACCCGCCAGGTCACCAACGTGGCCGATGGCACGCAGGGCAA
CGATGCGGTCAACAAGAACCAGCTCGATGCCGTAGCCGCCGCTGCGGAGAAGACCAGCAG
GCAGTTCCAGGCCAGTGGCAATGCCGATGGTGAAACCGGCGCGCTGGTGGAGGGTGACAA
TGCGCTGGCAGCAGGTGATGCGGCCAACGCGATCGGCAACGGTGCCACTGCGCTCGGCAG
TGGTGCCAATGCGCTGGCCGCCAACGCCACCGCCGTCGGCATCGATGCGCTGGCGACCGG
CACCAACGCGGCGGCACTGGGCAGCACCGCTCAGGCCACCGGCGAGGACAGCCTGGCCCT
GGGCAGCGGTGCCAGCGCCAGCGAAGTGGGGACAAGCGCGGCGGGCGCGCGTGCACAGGC
AAGCGGTGTCTACAGCACCGCCAACGGTACCGAATCCAACGCCAGTGGCGCACAGTCCCT
TGCCAGCGGCTTCCGCAGCGCGGCCTCCGCCGATGGCACCACAGCGGTGGGCGGCTATGC
CGAAGCAACCGGTCGCCTTGGCACCGCACTCGGCTACGGCTCGGCTGCCAGCGGTGCCAA
CACCACGGCGGTGGGCTTCGGCGCCGCGGCGGCGGGCACCGGCGCGGTTGCGGTGGGTCA
GTCGAGTGAAGCCAGCGGTGCGGAAAGCGTGGCGATCGGCGGCAGCACCTTCTTCGGCCT
GATTCCGTCGCGCGCCAGTGGCACCGGTGCGGCAGCATTCGGTGCCGGTGCATGGGCCAC
CGAGGATTACGCTACCGCCATCGGCTGGAATGCCTGGTCGGCAGGCAGCAACGCCACGGC
GCTCGGTGCCAATGCCACCGCCAATGGCAGCAACAGCGTTGCGCTCGGTGCCGGTTCCAA
GGCTGACCGCGACAACACGGTGGCCGTTGGCAAGGCCGGCAGCGAACGCCAGGTCACCCA
CGTTGCAGCCGGTACCGAAGCCACCGATGCGGTGAACAAGGGCCAGCTCGACGCCGTTGC
CAGTGTCGCCGACAAGACCAGCCGGCAGTTCCAGGCCAGCGGCAATGCCGATGGCGAGGC
CGGTGCACTGGTCGATGGCGAAAATGCGCTGGCGGCCGGCAATGCGGCCAATGCGATCGG
CAACGGCGCCACCGCGCTGGGCAGCGGCGCCAACGCCATGGCCACCAACGCCACGGCGGT
TGGCTTCGATGCACTGGCCACCGGCAACAACGCTGCCGCACTGGGCAATGCTGCGCAGGC
CAGTGGTGTCGACAGCGTTGCGCTGGGCAGCGGCGCCAGCGCCAGTGAAACCGGCGCCAG
CGCCACTGGCGCCGGGGCCCAGGCCAAGGGCCCCTACAGCACGGCCAACGGTGCGCAGGC
CACGGCTACCGGCACGCAGTCGCAGGCCAGTGGTTTCCGCGCCAGTGCCTCGGCCGATGG
CGCTTCGGCGCTGGGCAGCTATGCCGAAGCCAGCGGCCGCCTGGGTACCGCGGTCGGTTA
CGGCAGCAAGGCCACCGGTTTGAATGCCACGGCGGTGGGTGTCAGTGCCAACGCTTCGGC
TGCCGGCAGTGTCGCACTGGGTGGAGGCTCGGTGGCCGATCGTGCCAATACCGTGTCCGT
CGGCAGTGCCGTCAACAACCGGCAGGTCACCAATGTCGCCAACGGTACCGAAATCAATGA
CGCAGTGAATCGCGGGCAGCTGGACGCCGTTGCGTTCACCGCCAACACCACCAACCGATA
TTTCCGCGCCAATGGCACGGGAACCGCGAACGCCATCGGTACCGATTCGGTAGCGATGGG
CTCGGTGGCCAATGCGGCGGGCGCACGCAGCATCGCGCTGGGTGCCAATGCCACGGTGTC
TGCCTCCGGCGCACTGGCCGTTGGCGCCGGTGCGGGTGCGGTCGGCGTCAACTCGGTTGC
AATCGGTGCTGGAGCGCGTGCGCTGGATGCCAATGTTGTGTCGGTGGGCAGTGGCAACCC
CACCGATGGCCCGGCCACCCGCCGCATCGTCAACGTGGCTGATGGCCGCATCGCTGCCGG
CAGCAGTGACGCGGTGACCGGTTCCCAGCTCAACGTCACCAACCAGCGCGTGGGCGCGGT
GGAAACCCGCGTCGGTGATTTCGATTCGCGCATCGCCACGGTGGAGACCACGGCGGCCAG
TGCGGTCGGCTACGACGACGCCAGTCGTGACCGCCTGACCCTGTCCGGCTTCCAGGGCAC
CACCATCGACAATGTCGGTGCCGGCAGCATCGCAGCCGGCAGCCGCCAGGCGATCAATGG
CGGCCAGCTGTTCCAGTCGCTCAGCGATGCCGCCAGCTTCCTCGGCGGCGGTGCCAGCGT
CGGCATGCAGGGCGTATTCGTGGCACCGAACTATGTGATCCAGGGCGCCACCTACAGCAA
CGTCGGCGATGCATTGGGTGCGCTGGACCGCAAGGTCAGTGAGATTGACCGCCGTACTGC
GGGTGGCACGCGTGCAGGTGCTGCCAGCCTGCGCGCAATGAGTGCCTCGCTGGATGAAAG
CGCACTGGCCAGCGTTGCCGATGCATCGGCGGCGGCCGATGCGGCACCGGCCAGCAGCGC
ACGCGTGCAGGGCACGCCGACCGCTGCGGCGGCGGGCGCGGGCATCCCGGTGGGCACCCC
GGCATCGGGCCTCAACGCGGTCGCCATGGGCGACGGCGCAGTGGCCAGCGGCGCCTCGTC
CACCGCCATCGGCCAGGGTGCCAATGCCACCGCTGCGAACGCGGTGGCGCTGGGCCAGGG
CTCGGTCGCTGATCGTGCCAACACGGTCTCGGTGGGCAGCGAAGGCAACGAACGCCAGGT
CACCAACGTGGCAGCCGGAACCACCGCCACCGATGCGGTCAACAAGGGCCAGCTCGATCG
TGGCATGGCTACCGCCAACAGCTACACCGACAGCCGCGTCCAGGCCGTCGCCGACAGCTT
CGATGTGTTCAAGGGCGAGATCGACGGACGCCTGCGCCACATGGATCGCCGCATCGACCG
CCAGGGCGCGATGAGCGCGGCGATGCTCAACATGGCCACCAGTGCTGCCGGCATCCGTAC
CCAGAACCGGGTCGGCGTCGGCATCGGCTTCCAGGGCGGTGAATCGGCACTGTCGCTGGG
TTACCAGCGTGCGATCAGCGATCGCGCCACGGTGACGTTCGGTGGCGCCTTCAGCAGCGA
CGACAGCTCGGTCGGCGTCGGTGCCGGCTTCGGCTGGTAAGCCACTCCATCGCGCCGGCG
GCCACCCACGCCGGCGCAGCACCTGCAACGAGGGCCTGGGGGGAGGTCACGGCAATCCCG
GCTGGGCCGGCCGGGAGTCGTCAAGGAATGATGGCCGCAGTGTTGGTTCGATCCATGACC
CAGAAGAGGAATTCGACGTGATCAAGAAGCAGAACCTTCGCATCAATGTGTTGGCAGCCG
CCGTGCTGTCGCTGACCGGTGTTGGCCTGGCACAGGCCGCCGACCTGAAAGCAAATGCGC
CGTTGTCCGGCCCGAAGACGCAGCAGGTTGATGGCATCATCGTGAAGTACCGCGCTGGCA
GCGCCGCAGCTGCCGATGCGAACGCCAAGCTGGCCGTGGTCAACTCGGCCATCGCCCGCG
CCGTGCCGGCAGGTACCAACGCGGCTGCGCGCAGTGCCGCGCTGCGACCGCAGGTGGCCC
GCAAGCTGGGCATCGGTGCCGATCTGATCCGCCTGCAGGGAGGAATCGCGCGCGCCGAAC
TGGACAAGGTGCTGGGCGAACTGAAGGCTGACCCGACCGTCGAATATGCGGTGGCCGACG
CCATCATGTATCCGATCGATGCCGCGTCGTCGCCGCGTGCGGATGCCGTCGCGAAGTCCG
ATGCGTCGCCCAGCTTCGTGCCCAACGATCCGTACTACCAGAGCCACAACTGGCACTTCC
ACAACCCGGTCGGTGGCGTGAACGCACCGGCCGCATGGGACGTCTCGCAGGGCGAGGGCG
TCGTGGTGGCCGTGCTCGATACCGGCATCCTGCCCGAGCACCCGGATTTCGCCGCCGGCA
CCCTGCTGGAGGGCTACGACTTCATCAGCCAGGCCAGCCGCTCGCGTCGTGCCGCCGATG
GCCGCGTGCCGGGTGCACTCGACTACGGTGACTGGATGCCCACCGCCAATGCCTGCTACG
ACGGCTCGCCGGTACGCGACAGCAGCTGGCACGGTACCCATGTGACCGGCACCATCGCCG
AGGCCACCAACAACGGCCTGCATACCGCCGGCCTGGCCTACAAGGCCAAGGTGTTGCCGG
TGCGCGTGCTCGGCTACTGCGGTGGCACCCTGTCGGACATCACCGACGCCATCACCTGGG
CCTCGGGCGGTACCGTGGCCGGCATCCCTGCCAACCAGAATCCGGCCGAGATCATCAACA
TGAGCCTGGGCGGCTCCGGCAGCTGCGATCCGGCCTACCAGGCGGCCATCACCGGTGCCA
CCAACCGCGGTACCCTGGTGGTGGTGGCAGCCGGCAACGACTCGATGAATGTCGCCAACG
CCCGCCCGGCCAACTGCGATGGCGTGGTCTCGGTCGGCGCGACCGGCATCACCGGCGCCA
TGGCCTACTACTCCAACTTCGGTACCCGCATCGATCTGTCCGGCCCGGGCGGTGGCGTCA
CCGACGGCAATCCGAACGGCTATGTCTGGCAGGCGGTGTCCAGCAGCAAGACGTCGCCGC
CGGCAGCCGGTTCCACCGAGGGTTACACCCTTGGCGGCAAGGCCGGCACGTCGATGGCGG
CACCGCATGTGGCTGCCGTCGCCGCGCTGGTGCAGAGCGCGCTGATCGCCGCCAACCGCG
ACCCGCTCGCGCCGGCGGGCATGCGTACCCTGCTGAAGGAAACGGCACGTCCGTTCCCGG
TCAGCATTCCGTCCGCCACGCCGATCGGTACCGGCATCGTCGATGCCAAGGCCGCGCTGG
ACAAGGCCCTGGAAGAGCCATGCACCGAGAACTGCGGGCCGGTGGCCAAGCCGCTGACCA
ACAAGGTGGCCATCGGCGGGTTGAGTGGTGCCGCCGGCAGCAGCGTGCTTTACAGCTTCG
AAGCCGCGGCAGGCAAGCAGCTCAGCGTCATCACCTATGGTGGCACCGGCAACGTGTCGG
TCTACCTGGCCAAGGGCCGCGAGCCGAGTGCCACCGACAACGATGCGCGCTCGACCCGTC
CGGGCACCTCGGAAACGGTGCGGGTGACGGCACCGACTGCCGGCACCTACTACATCAAGG
TGGTGGGCGAGGCGGCTTACAGCGGTGTGAGCATTCTCGCCACGCAGTAAGCGCGCAGTG
CGGTAGTTCAATGGCCGAAGCCCGTCACCCGCATGTGACGGGCTTCGTCTTTTTACGAAA
GCGGGCGGCGGGGCGACGGAAATCACGACGTAACTGCTAAAGTCGAGCCGATTGACAGGA
GAGTCACGTGAACGCCCTTGCTGCAACCGCTGCCGACGACGCCGAAGGCCGCATCCTGGA
TGCGTTGTTGGCGCGTGGCCGCCTCAAGGAGAGCGATCTTGCACGGGCACGGCCGCTGCA
CGCGGAGGCCGGCGGCAGCCTGCTTGGCCTGCTGGTGCGGCTGGGGCTGGTGTCCGAACG
TGACCAGGCGCAGGCCAGCGCCGAGGTGCTGGGCCTGCCGCTGCTGGATGGCAAGCAGCT
GCCGGATTCACCGCCCCAGGGTCTGGCCGAGGGCCTGCCGCTGTCCCTGCGTTTCCTCAA
ACAGTTCCATGTATGCCCGCTGGCGCTGGATGAACAGGGTGTACGGCTGTGGCTGGCCGA
TGCCCACGATCCCTATCCGCAGCAGGCTGTGCAGCTGGCACTTGGCGTACCGGTGACGCC
GGTGCTGGGCATGCGTGCGGAGATCGATGATCTGGTCGAGCGCTGGTTCGGCCAGGGCCG
CAGCGCGATGGGCGCGATTGTCGAAACCGCAGACGGCGAGGGCGGCGCGGTCGACGATAT
CGAGCACCTGCGCGACCTGGCCTCGGAAGCGCCGGTGATCCGCCTGGTCAACCTGGTGAT
CCAGCGTGCGGTGGAACTGCGCGCTTCGGACATCCACGTCGAGCCGTTCGAAAGCCGGCT
GAAGGTGCGTTACCGTGTCGATGGCGTACTGGTGGAGGGCGAAAGCCCGCCGGCCAACCT
CACCGCAGCGGTGATCAGCCGCATCAAGATCATGGCCCGCCTCAACATCGCCGAGCGCCG
CCTGCCGCAGGATGGCCGCATCATGCTGCGCGTGCAGGGCAAGGAGCTGGACCTGCGCGT
GAGCACGGTGCCGACCGCGCACGGCGAGAGCGTGGTGATGCGCCTGCTCGACCGCGAAAC
GGTGGTGTTCGATTTCCATCGTCTCGGCTTTACCGATGCGTTCCTGCCGCAGTTCCGCAA
AGTGCTGGAACAACCGCACGGCATCCTGCTGGTCACAGGCCCGACCGGTTCGGGCAAGAC
CACCACGCTGTACACCGCGCTGAGCCAGCTCAACACCGCCGACGTCAAGATCATCACGGT
GGAAGATCCGGTCGAGTACCAGATCGAGGGCATCAACCAGATCCAGGCCAAGCCGCAGAT
CGGCCTGGACTTCGCCAACGCACTGCGCAGCATCGTGCGCCAGGACCCGGACATCATCAT
GATCGGCGAAATGCGCGACCTGGAAACCGCGCGCATCGCGATCCAGTCGGCGCTGACCGG
CCACCTGGTGCTGTCCACCCTGCACACCAACAATGCGGCCGGCGGCATCACCCGCCTGCT
CGACATGGGCGTGGAGGATTATCTCCTCACGTCCACCATCAACGGCATCCTGGCCCAGCG
CCTGGTGCGTCGGCTGGAGCCGACCCACGCCGACCGCTATGAAGCCTCGCCGGAGGAGAT
CGAGCGTTTCGAGCTGCGCCGCCTGCAGCCGGAAGGGCCGATCCATCTATACCGCCCGAA
GCCTTCGGCACTGGCGCCGACTGGTTACCTGGGCCGCACCACCATCATGGAATTCCTGGT
GATGAACGACGCGCTGCGGCGTGCGGTGATGCGCCGCGATGGCATGGGCGAGATCGAACG
CATCGCCCGTGAAGCCGGCATGCGCACCATGTACGAGGATGGCCTGGCCAAAGCACTCAG
CGGCCAGACCACCATCGAGGAAGTGCTGCGCGTGACCGAGGAAAGCTGATGCGCGCAGGA
CGCCGGGGCTGACATGCCGAACTACCGCTACAAAGCGCTCAATTCGCACGGCGAGATATT
CGACGGGCAGATGGAAGCCGCCAGCGAGGCCGAACTGGTCGCGCGCCTGCAGGATCAGGG
CCATCTGCCGATGGAGACCCAGCTGGCCGATGGCGGCGTGGTCGGCGGCAGCAGCTGGCG
CACGCTGCTGCGCCAGCGCCCGTTGCAGGGCGCGGCGCTGCTGCAGTTCACCCAGCAGCT
GGCGACCCTGCTTGGTGCCGGCCAGCCGCTGGACCGTGCACTGTCGATCCTGCTCGGGCT
TCCGGAAGACGAACGCTCGCGGCGTGCGATCACCGACATTCGCGACGTGGTGCGCGGCGG
TGCGCCGCTGTCGACCGCGCTGGAGCGCCAGCACGGCCTGTTCTCGCGCCTGTACGTGAA
CATGGTGCGTGCCGGCGAGGCGGGTGGCAGCCTGCACGAGACCCTGCAGCGGCTGGCCGA
CTACCTCGAACGCAGCCGCGCGCTGCAGGGCAAGGTGATCAACGCACTGGTCTATCCGGC
CATCCTGCTGGTGGTGGTGGGCGGTGCGCTGCTGTTCCTGCTCGGTTACGTGGTGCCACA
GTTCGCGCAGATGTACGAAAGCCTGGACGTGGCGCTGCCGTGGTTCACCAATGCGGTACT
GCAGCTGGGCCTGTTCGTGCGCGACTGGTGGGTGCTGCTGCTGGTGGTGCCCGCACTGCT
GGCATTGTTCTTCGAACGCAAGGTACGGCAACCGGCGTTCCGGCTGGCGCTGGATGGATG
GCTGCTGCAGCGTCGCGGCATCGGCCGCCTGCTGGGCGAACTGGAAACCGCGCGGCTGGC
GCGCACGCTGGGCACCCTGCTGCGCAATGGCGTGCCGCTGCTCGGGGCGCTGGGCATCGC
ACGCAACGTGCTGGGCAACCGCGCGCTGGCCGCTGATGTGGAAGCGGCCGCCGACGAAGT
GAAGAACGGTGCCGGCCTGTCGCTGGCACTGTCACGCGGCAAGCGTTTCCCACGCCTGGC
CCTGCAGATGATCCAGGTCGGCGAGGAATCCGGTGCCCTCGATACCATGCTGCTGAAAGC
TGCCGACACGTTTGAACAGGACAGCGCCCGTCGCATCGACCGCCTGTTGGCCGCGATGGT
GCCGGCGATCACCCTGGTGCTGGCCTCGGTGGTCGGTGCGGTGATCGTGGCCGTGCTGGT
GCCGTTGTACGACCTGACCAATGCCATCGGCTGATGATGGCTCCCTACGCAACCCCGACA
CTCCGCAACTGAAAGGACCGACCATGATTGCTTCCCGTCGACCGATCCGCCTTTCCTTCA
CTGCCGCGCGCAACCAGTCGGGCATGAGCCTGCTGGAAATCATCATCGTCATCGTGCTGA
TCGGCGCGGTGCTGACCCTGGTCGCCAGCCGCGTGCTGGGCGGTGCCGATCGTGGCAAGG
CGAACATCGCCAAGGCCCAGGTGCAGACCGTTGCCTCCAAGGTCGACAACTACCAGATCG
ATACCGGCAAGCTGCCTGGCTCGCTCAACGATCTGGTGACCGCACCGGCAGGTGTCGGTG
GCTGGCTGGGCCCGTACGCCAAGCCGGCCGACCTGAATGACCCGTGGGGCCACGCGTTGG
AGTACCGCGCGCCGGGCGAAGGCCAGCCGTATGAACTGATCAGCCTGGGCAAGGACGGCA
AGGCCGGCGGCAGCAGCGTCGACGCTGACATCCGCTACCAGCCGTAACCAGGCATGATGC
ATTTCCTGCCGCGCCGGCTGCCTCGCCCGCGCCTGCACGGCAGGCGCGCAGCGGGCCTGT
CGCTGCTGGAAATGCTGCTGGTGATCGCGCTGATCGCCGCGATCGGCCTGATCACCGCCG
CGGGTCTGTCGCGCGGCTTTGCCGGCATGCAGCTGCGCAGCGCCGGCAAGGACATCGCCA
ACCAGCTGCGCATGGTGCGCGCCCAGGCCATCGCGCGCGGTGAGCCGCAGCGCTTCGTGA
TCGAGCCGGCGCGTCGCCGTTGGCAGGGGGCCAACCAGCGGCAGGGCGATGTGCCGACGC
AGCTGCAGGTGCAGTTCGAAGGCGCCGCGCAGCTGGCCACCGCGCCGGGGCAGGGCGTGA
TCGAGTTCCATCCCGACGGTGGTTCCAGTGGTGGCCGCATCCGCCTGCAACGTGAGGGCG
CCGAATGGCGCATCGATGTCGGCTGGCTGACCGGCGAGGTCCGCTCCGGCCCGTGGCAGG
CGCCATGAAGCGGCAGGCGCGTGGTTTTACGTTGCTGGAAGTGATCATCGCCTTCGCCTT
GCTGGGCCTGGCGCTGACGCTGCTTCTGGGCAGCCTGTCAGGTGGCGCGAAACAGGTCCG
AGAGGCCGAGCTGCGCACGCGTGCGGTGCTGCATGCGCAGTCGCTGCTGGCCGAAGCCGG
TGTCGCCGCGCCATTGCAGGTGGGCAGCCAGCAGGGCGACTGGGAACAGGGCCGATACCA
TTGGGAGCTGCAGGTACAGCCATGGGTCGAGCCGCGTGCCGCCAACGCGGTACAGGCACA
GGCGCAATCGCCGGGGGCTCCCTGGCTGGCCGAGCTGCAGCTTCAGGTGCGCTGGGGCGA
AGGCGAACGCGAACAACTGCGCTGGCGCAGCCTGCGCCTGCTGCCGCCGGACCTGGAGAG
CGCGCGATGAAGCGACGCGCCGCAGGCTTTACCCTGGTGGAAGTGATGTTGGCCACGGTG
CTGTTGGCCGGTGGCCTGGTGTTGGCCTTTGCCAGCGTGCGCTCGGCGATGGCGGTGAGC
CAGCGTGGCGAGCAGATTGCCGCCGAGAGCGAACGCATGCGTGCGGTCGAGGCTCTGCTG
CGGCGGCAGCTGGCCGGTGCGCTGCGCACGCCGCTGGAGGTGCCCGATCCCACCCGCGAA
CCGATCTTCTTCCAGGGCGAAGAGCAACGCATGCTGTTCGCGGCCGATCTAGCGGGCTAT
CTGGGCCGTGGCGGTGCCTACCTGCACGCACTGCAGGTGGATGGCCGCAGCGGCCAGCAA
CGCCTCCTGCTCGACCTGGTGCTGCTGCAGGAGGGCGAGCGCATCGCCGAAACTCCGCCG
CGCCCACCGGAGGTGCTGGTGGAGAACCTCAAGTCGGTGCAACTGCGCTATCGCGGCATC
GATGCCAGCACCGGGCAGGTGACTGATTGGATGCCGCGCTGGGATGATACCCGGCGCCTG
CCGATGCTGGTGGAGATCCAGATCGTGCCCGCCAAGGGCGCTCCCTGGCCTGCACTGGTG
GTCGCTCCGCGCGCGGGCGGCAGTGGAGGAGCGCGATGAGCCGGGCGCACGGCGCGGCGC
TGGTACTGGTCCTGTGGCTGATCGCCCTGATGACGGCGCTGGTGGGCGCGTTCGCGTTGA
GCGCGCGGGTCGAGCACCTGCAGCAGCGGGTGCTGGATGATGATGCGCGAGGCCAGGAGC
GTGCACGGGCGGGACTTGAGTACGCGCTGACGCGCCTGTCCGCCGATCCGCAGCGGGCGC
CCTGGCGCGCCGATGGCCGTGTCTATCGTTGGCAGTTCGATGACGCCAGCATCGAGATCA
AGGTGCTGGACGAGAACGGCAAGATCAACCTGAACCTGGCCGACGTGGCTCTGCTGAGCG
CCTTCCTCAAGGCGCTGGGTGAAGACGAAGCGCAGGCCCGCCAGCTGGCCGGCGCGATCG
TCGACTGGCGCGACGAAGACAGCCTGCTGCAGCCCGGCGGCGGTGCCGAAGCGCCCGACT
ATGCCGCAGCAGGCCTGCCCTATGGCCCCCGCAACAAGCGTTTCGAGACGCTGGGCGAGC
TGCAGCGGGTACTCGGCATGCGCGGCCCGCTGTACCAGGCCATGCTGCCGCACCTGACCC
TGTACAGCCGCCAGGCGCGCCCGGATCCCCAGTTTGCCAGCGCGCCGGTGCTGACCGCAC
TGGGCCTGGATGCGGATACCGTGCTGGCGCAGCGCGCACAGCAGGAGCGTGACGCAGATA
CCGCTGGCGGTGCGACAACGCTTGCCAGCAGCAGCGGCACCTATAGTATCGAGTCTCGTG
CAACCGACGGCAGTGGACGCCGGTCGGTGTTGCAGGCAGTGGTACGCAATGGCTCGGGCG
GGGTTCCCGGGCGGTCCTACACAGTGCTTCGCTGGGAGCAGGGAATGACAGCAAGATGAC
GGCATGGCAGGACAGTGTGCGGCAGGTACAGGGCCGGATCGGCCCTGGCGCCGGCCGTTT
CCTGCGCTGGTGGCGGCAATCGCTGCTGGCCTGGGTGCCGGCACGTTGGCAGTGGGCACT
GGGCTGGGCACAGGCACGCCTGCTGCTGCAGCGCGAAGGCGACCACCTTCAGGTCTGGCG
TGAGGCGGGGGAGCGCCGCGAACCGGTCGTACGGCTGCCGTGGCCGCTGTCCCCGGCCGA
ACTGGATCGCGTGCTGGAAGCCCGCCTGCGCAGCTTGCCGCGGGTGTGGCTGCTGCCGGC
AGGCGATGTGCTGCGCCGGCAGCTGCGCCTGCCGGCGGCGGCGGCTGACCGCCTGCGTGC
GGTGGTCGGTTTCGAGATCGACCGGCAGACGCCTTTCGAATCCAGCCAGGTCAGCTATGA
CGTGCGTGAACGTGGCGCGGCGGGCGAGGGCCAGCTGCAGGTCGAACTGGTGGCCTGGCC
GTTGCGGCAGCTCGAGGCCTGGCGCAGCAACGTGGGCCAATGGGCCGATGCACTGTCCGG
TGTCGATGCCATTGATGCGCAGGGCAACATCCTGCAGGTGAACCTGCTGCCGCCCGCGCA
GCGTCAGCTGCAGGCCGACCCGATGCGGCGCTGGAACCTTCTGCTGGCCGTGGCCGCGGT
GGTGATGCTGGTGCTGTCTGGCCTGCAGGTGCTGGACAATCGCCGCGCGGCGGCCGACGA
ACTGCGTGCCCAGGTGGAGCGCAGCGCGCGCAGTGCGCGTGGCGTGGCCAGCGAACGTGC
CCAGCTGCAGGCGCTGATCGACGGTGCCGCGTTCCTCGAAAAGCAGCGCGGCCAGCGCGC
GGGTACGGTGGAGATCTGGAACGAACTGACCCGGCGCCTGCCGGAGGGAACGTACCTGGA
AAAACTGGCCATCGAGAACAACAACCTGCAGCTGATCGGCCTGAGCCGCGAGGCCTCGCA
GCTGGTGCAGCTGCTGCAGGATGCGCCGCAGTGGCGCAAGGTCAACCTGACCGGCGTACT
GCAGGCTGACGGCGCCGCCAGTGGCCGCGACCGCTTCACCATGACCGCTGAACTGCAGCC
GTTGCCGGCGGCAGCCCCGAACCGGGAGGCGGCCGATGCCGATGCCAAGCGCACGCCGTG
ACCGCTGGCTGGCACTGGCACTGTTGCTGGCAGTGCTGGGCCTGGCCTACCTGCTGCTGG
TGCACCCCTGGTTCACCCAGCCGCTGCGCGAAATCGATGCTGATGTCGCCGCCCTGCGCG
AGCGCGAGCAGCGCGTGCAGGCGCAGCTGCAGCAGCAGCCGCAGATCGAACAGCGCCTGC
GTGCCACCCGCGAGGCACTGCAGCAGCGGCCGGGCTTCCTGCGCGAGGCCACCGCCGAGG
CTGCAGCCGCTGCGCTCGGCGCGAAGCTGCAGGATGCGGTGGCGATGGCCAGCCCGGGCA
ACCGCAGCTGCACCATCAGCAACCGCACGCCGCTCACCGACAACCGCCGCGACGCCGAGT
TCGTGCGCGTCGCCATGCAGGTGCGCCTGCGCTGTGGCGTGGCCGAACTGGCCACGGTGC
TGCACAGCCTGGAGACCGGCAGCCCGCGCCTGTTCGTCGACAACCTCAACCTGATCGCGC
AGCGCTTCCAGCAGTCGCCGAATGAATCCGGGCTCGGCCTGGATGTGTCATTCGAACTGG
CTGGTTACCTGCTGCCGGGGGCTGCTGCCGATGGCAGTGCGCCGGCGCCTGCCGCCGAAC
CGGTGTCCGCGCCGCAGCCGCCTTCAGCGCCACCCGCCCCCGCACCGGCGGCGCCGGTCG
AGGGACAGGAGGTCGCTGATGAAACTTGAGCAGATCAGCCTGCGCACCGGTTTCCTGCTG
GCCCTGGCCGGTTGGGCTGCGGCGGTCTGGCTGGCCACCGGCTTCGGTCTGGGCAGCCAG
TTGCCAGGTGCGGATGGCGATGCCGATGCGGTGCCTTCGCTGCCGGTGCTGCCGCCGTTG
GCCGCAGAACGCATGCCCAGCGCCGACAGCTACAGCGCGATCGGTGAGCGACCGCTGTTC
GCCGAGGACCGCAGGCCGAAGCCCTACCTGCTCGGTGGCAGCGAGCCGGCCGCCAGCGCC
GCGCTGCGCCTGACCGGCGTGCTGCTGACCAGTGACTTCGGCATGGCCACCTTCACCACC
GAACAGAACCGTTCGCTGCGGCTGCGCCTCAACGGCGAAGCGGTGGACGGCTGGCAACTT
GTGGGGCTTGCGCCGCGCCAGGCCACGGTGATCGGCCCAAGCGGCAGCCAGGTGCTGGAA
CTGGCCGTGTTCAATGGCCAGGGCGGCGAGCCGCCCACCGTACTGCGGGGTGCCAATGGC
GCGCCGCCGGCGGGTGCGGTCGTTGTGCCACCGCCGGCGGGCGCACCGCCGATGCCATCC
CCACCTCCGGCTGCTGCAACCGCAACCGCGCAGCCGCAGCCCGCCAGCAGCGTGCCATCA
GCCGCCGCCGCGGCACCTCCTGCCAACACCAATGGCCCCAGCGAAGCGCAGATGCAGGCC
ATCCGCGAACGCATCCAGGCCCGTCGCCGCCAGCTGCAGCAACAACAGCAGCAACAACCG
TCGCCGCCCCCGGGCGATGGCACCAACCGATAGAGTGAATGCATGAGCCTGCGTTTTCTT
CCCTGGTCCTTTGCCCTCGCGCTGCTGGTCGGCTGCAGCACCGTGTCCGCGCCGCATGTG
CAGCGCAAGGGCAATCTGTCGCCGACTGCCGAGGCCGGCCAGGCAGCTGATGTCGCAGCA
GATGCTGCCCGTGACGCCCAGGGCGCTCCGCAGGCGGTGATCCGCCGTGGCACCGGCACC
ATGATCAACCGCGAAGCAGCACGTGCACCGGCACCGGCGCTGCATGGCGCCAGCACCGGT
GAAGCAACCTTCAATTTCGAAGGCGAGTCGGTGCACGCGGTGGTCAAGGCCATCCTCGGT
GACATGCTGGGCCAGAACTACGTGATCGCACCGGGCGTGCAGGGCACGGTCACCCTGGCC
ACGCCCAAGCCGGTGTCGCCGGCGCAGGCGTTGAACCTGCTGGAGATGGTGCTGGGCTGG
AACAACGCCCGCATGGTCTACAGCGGTGGCCGCTACAACATCGTCGCTGCCGACCAGGCG
CTGGCCGGTACGGTTGCGCCGAGCACGGCGCCTGCAGCCAGTGCGCGTGGCTTCGAGGTA
CGGGTGATCCCGCTGCAGTTCATCTCCGCCACCGAGATGAAGAAGGTGCTGGAGCCTTAT
GCGCGGCCCAATGCGATCGTCAACGTCGACAGCGGCCGCAACGTGATCACCCTGGGCGGT
ACCCGCGCCGAGCTGGAAAACTACATGCGCACCGTCGAGATCTTCGACGTCGACTGGCTG
TCGGGCATGTCGGTGGGCGTGTTCCCGATCCAGTCGGGCAAGGCCGAGCAGGTCGCTGCC
GACCTGGAGAAGGTGTTCGGCGAGGAGAGCAAGACCCCCAGCGCCGGCATGTTCCGCTTC
CTGCCGCTGGAAAACGCCAACGCCGTGCTGGTGATCACCCCGCAGGTGCGTTACCTGGAC
CAGATCCAGCAGTGGCTGGACCGTATCGATACCGCCGGTGGCAGCGCCCGCCTGTTCTCC
TACGAGCTGCGCTACATCAAGGCGCGCGACCTGGCCGAGCGCCTCAGTGAAGCCTTCGCC
AGCAGCGGCAATCGTGGCGGCTCCAGCCCGGCATCGCTGGCACCCGGCGCGATTCCATCG
CAGCTGGGCAGCGATGGCGAGCGCGGCATGGACAGCAACAACAGCAGCAGTTTCGGTTCG
ACCCCGGGCAGTGGTTCCAGCGGTGCCGGCAACGGCAGCATGAACCTGCCGCAGCGCCAG
TCCGGCAACGTCAGCGTCAGCCTGGAAGTGGAAGGCGATCGCGTGGGCGTGTCGGCGGTG
GAGGAGACCAATACCCTGCTGGTGCGTTCGACCCCGCAGGCCTGGCGCTCGATCCGCGAA
GTGATCGAGAAGCTGGACGTGATGCCGCTGCAGGTGCACATCGAAGCCCAGGTGGCCGAG
GTGTCGCTGGATGGTGACCTGAAGTACGGCGTGAACTGGTTCTTCGACAATGCCGTGGCC
GGGCGTGCACTGACGGGAGCATTGGGCGGCGTGACCCTGCCGGCAGCAGCGGGTGGCTCC
TGGAGCAGCTTCGCCGGTGCCGCGACCGGTGGCGAAGGCCTGGGCTGGGCATTCACCGGC
CACAATGGTGCGGCGGTGGTGAGCGCGCTGGACAAGGTCACCGATGTACGCCTGCTGCAG
ACCCCCTCGGTGTTCGTGCGCAACAACGCCGAGGCCACGCTCAACGTGGGCGACAAGGTG
CCGATCAACACCACCACGGTCAACACCGGTATCGGCACCGGCACCTACAGCTCTGTGCAG
TACATCGACACCGGCGTGATCCTGAAGGTGCGCCCGCGCGTAACCCGCGATGGCACGGTG
TTCCTCGATATCGTGCAGGAAGTGAGCAGCGCCTCGAACGTGCCCGACAACTGCAATCCG
ACCGAGCGCAACTGCAACCCGCGGATTTCCACCAAGAAGCTGTCGACCGAAGCGGCGGTG
CAGAGCGGCGACACCATCATGCTGGCCGGCCTGATCACCGATACGGCCACCGATGGCAGC
AGCGGCATTCCCGGGCTGAGCCGGATTCCGGTGGTGGGCGCGCTGTTCGGGCAGAAGAGC
CGTACCAGCCGTCGTTCCGAAGTGATCGTGCTGCTGACCCCGAGCATCGTGCGCAACAGC
CAGGAAGCGCGCAATCTGACCGACGAGTACAGCCAGCGCTTCCGAGCGATGGAACCGCTG
AACCAGCCGCGCGCAAAGAAGTAAGGGGTTTACGGCCGGGCTGCGCCCGGCACCCGCAGA
GGCCGAAGCTGGGGCAACAGCAACAGCAACAGCAACAGCAACAGCCGGTTTACTGAGGGA
GGGCGGGGCACTGTGGGTTTGTGGGGACGCCGTGAACCCGTCCCTGGGGGCTTGGTCGCC
GCATCCATGCGGCTCACACCCCGCAAACCCACAGTGCCCCGCCTTCGACAATTTCCTGCT
GCTGTTGGTAGGTGTCGACCTTGGTCGACACGGTAGATCCACGCCATGCGTGGATGCTTT
TCGATTCCAATTCGAAATATTCGATTCCGATGGAGATTCATCCACGCATGGCGTGGATCT
ACTGCAGGTCGAGAGAAACTGTCGAAGGCGGGGTGGGTCCGGTTGCGGGGGTGTCCGCGG
CATGGATGCCGCGGCCAAGCCCCCAAGGTGAAGTGCCCCCCGGGAGTTGGACGTCAGATC
CAACCCCGAGGGATACATGAACAGATACGACGCACGTTTCAAACTGCAGGTCGCCAAAGA
GGCCTGCAAGACCTCCA
>contig00043 len=24409 cov=33.5 corr=0 origname=NODE_43_length_24409_cov_33.535353_pilon sw=shovill-spades/1.0.4 date=20220914
CCTTCGCACGAGGCGGCGGTGCACATGGTGCTGCGACTGAAACAACGCCCGATCGAAAAA
GGCATGATTCTGGTCGCGGCCGATCTGGCGCAGCTGGAAGGCTGGGTGCGCCTGCAGGCC
CTGCCGGACGCACGCCAGCGCGCGGTGCTGGCCAGCTGGCCCGGCGCCAACACCTGGATC
CTGCCGGCCGGACCCCGTGCCCAGCCGTGGGTCACCGGGGAGCACAGCGGCATCGCCGTG
CGCATCAGCGCCCACCCGCTGGTGGCCGAACTCTGCCGTGCCTGGGGAGGCCCGCTGGTC
TCCACCAGCGCCAACCTGGCCGGCGAACCACCGGCGCGCCGCCGCGAAGAACTGGATCCA
CGCCTGCTGCGCCTGCTTGATGGCATCCTGGATGGCGAAACCGGCGGCCTGGCCCAGCCC
ACCCCGATCCGCGACGCGCTCAGCGGCAACGTGCTGCGCTCCTGAGCGGTCGATTGCGCT
GCCCCGGACAATCGCGCACCCTGCCGTCATGAACCTGCTGCGCACCGCTTTGGGCCTGTG
CCTGCTGCTGCCATCGACGGCACCGGCGGCCGAGGATGTGCGGGTCTACCGCTGCGTCGC
CAGCAACGGCGCCGTGGCCCTGCAGGACAGGCCCTGCAACAGCGGCCGCCAGGAAGTCCG
CGACCTGCAGCGCCCGCGCGATCCAGCGCCGCGGGTGGTGCGCAGCGATGCGCCGCCCGC
ACCGCCGGACGAATCTCCGGTGATGCGTGACCGCGAGGTCCGCCACGTCTACATCCAGCC
GCCGCAGCCGCTGTACGAATGCGTGCGCGACGATGGCCAGCGCTATACCAGCGACAGCAA
CGAGGGCAATCCGCGTTGGGTGCCGTTGTGGACCAGCGTCTGGCTGCCACACGGGCATCG
GGGCCCATCGTACCCGGGTCCGCGCCCGGCCATCGGCACACCGATCGGTCCGCCCGTCGG
CGAGGGTCCCGGTTACCGGCCGCCCGCCGTCGGCGTAGGCGTGCAGGTCCCGGCCGGCAG
CGTGCTGGTGCGCGACAGCTGCCACGCGCTGCCGCCACAGGAGGTCTGTGCGCGCCTGCG
CGACCGCCGCTGGGAACTGGACCGTCGCTACAACAGCGCTTTGCAGAGCGAGCGCACCGC
CATCAGCAACGAACAGCGTGGCATCGACGCGCGCCTGTCACGCGACTGCCAGCTTTGAGC
GCAGCCTGTACGCTGTGAGCATGAACAGACTGATCTGGTTGCTTCTGGCGCTGCTGCCCG
GAAGCGCGTTGGCCGAAGAGGGCGTGATCTACCGCTGTACCTCCAGCAGTAGTGACGTCC
CTACCCTGCAGCGCACGCCGTGCCCCACCGGCAGCAAGCAGCAGGTGCTGCGCGTGCCCG
GCCCGGCCAACCCGCAGCCGGCTGCCGCTGCACCTGTGGCTGCGGAACCTGCACCCGCCC
CCGTCGAAACACCCGCGCCGGTGCCGGCCGGACCGGCCGTTGCCCCTGCGGCCCCAGCGA
AACCACGACGCGCGGACGAAGGACGCACCATCATGGAAGCGGGAATGGTTGAACGCGAAG
GTGCCAACCAGATTCTCGACAGTGCGACCCTGCGCCGTGATGCCGATGCCCGTGCCGAAG
CAGGCAACGGTCCACCGAAGCCGCCGCTTCCCCCGATCTTCCAGTGCACCGATGGACAGG
GCGGTGGTTATCTGCACGAGTACGAGGCATCACCTGGTCGCTGCGAACCGATGACGGTGC
AGGGCCTGGGTGGGGTCACGCCGATGAACGCGGCCGGCTGCGAAGTCGTACGCGACCGCT
GCGAGGAACTTCCCGAAGCACAGCGATGCGGCAGCTGGCAGCAGCGCTTCCGCGATGCCC
GCGGCCGTGAACGCTTCGCCGCACCGGAAAACCGCGATACCGCGCGCGGTGAACGCGAGC
GGCTGCAGGCGGTGTTGGAGGCCAGCAACTGCCCGGTACCGGGGTGACCGCCACCCGGTA
GTGCCGGCCGCTGGCCGGCAACCACAGGATCTTCAGATGATTGCAGTTGCCGGCAGCGGC
CGGCACTACCCGCTGAAAGATCAGAACCCGTAGCGCAGGAAGCCGCCATCCACCGCGATG
CACTCACCGGTGACATAGCTGGCTGCCGGCAGGCAGAGGAAGCCCACCGCGGCGGCCACT
TCCTCCGGCTCGCCGATACGACGCATCGGCGTGCGGTTGATCACTTCCTCGTAGTAATCC
GGGTCCGACAACGGACCGGAGGTCCGCCGCGTGCGGATGTACCACGGCGCCACTGCATTG
ACCCGGATGCCATCCTCGGCCCACTCGACGGCCAGGTTGCGGGTCATCTGGTGCATCGCG
GCCTTGCTCATGCCGTAGACCACGCCGCTGCGCACATGGGTCAGGCCGGACACGCTGCCG
ACGTTGACGATCGACGACGATGCGTGGCGAGCCAGCAGCGGATGCGCGTAGCGCGACAGC
TCGAACGCCGAGAACAGGTTGGTCTCGAAGATCTTCCGCCATTCGTCCTCTGAATACTCC
GTGGCCGCCTTGGTGACGTTGCCGCCAGCATTGTTGACCAGGATGTGCAGGCCATCACTG
TGGTCTTCCACCCAGTCCAGGATCTGCCGGCGGTCCTCGTCGTCGGAGACATCGGCGGCC
AGCGCGTGCACCTGCATCTGCGGATACACATCCAGCAGCTCGTCGCGCGCGGTCTCCAGC
ATGTCGATATCGCGCCCGACGATCATCAGGTCCGCGCCGAAGCCGGCCAGTTCGTGCGCG
ATGGCCAGGCCGATACCGGCGCTGGCACCGGTGATCAGGGCGGTCTGCCCGTCCAGGCGC
CACCGTTGCTGGGTCATGTTTCCTCCGGGGCCGCGCCCGCTGCATTTCGATGCGGCAAGG
ATACGCGCTCACGGCGGCCCTCTGCCGAGGATGCGACACTGCACGTACGCCCACTGCGGA
GAGCCGCCATGCGCATCCTGACCCTGTTCTCGTCCCTGCTGGCCGGCGTGCTGCTGGTGG
CCTGCCAGCGGCCGCCGACGCCGAACCCGGAGAAGCCACCGGTGCCCAAAGCGATGTCGC
GTGCGATGCAGGAACCGCTGGACCGTGCGAAGGACGCAGGGAAGGCCGTGGAAGAGGCCG
CCGCACGCGAACGCAAGGCCGAGGCCGACGCGACGCAGTGACCTGTGGGGTCAGAGCCCT
TTGCGGGGCAAAGGGATCCGACCCCACCAACGAAAACGCCCGGCCAGGGCCGGGCGTTTT
CATTCGTCACCGCTGCCGATCAGAACCCGCAGAAGCAGTAGGCCAGCGCCTTCACCGGCG
TGCCGTTGCCCTTCTCGCGCGCCGCGTTCTCGACAAAGCGCAGCTGCGTATCCACTTCCG
GCATCGTGCGCGCCAGCACCATCCGCGCCATGCCCGAGTCGGACAGCATCCAGGCGCCGG
CACGGCTGCCGGCGAAACCGCTGACAAACTGCGCGAACGGCGTTGCCGCCTTCTCGATGT
AGCGCACGCGATAGGCATCGGCCTTGCCCAGCTTGGCGCGGCTGGCGGCATCGGCCACGG
CATCCTTCAGGCCACCGAAGGCATCGACCAGGCCACGTTCCTTGGCCTGCGCACCGCTCC
ACACGCGGCCACGTGCCACTTCGTCGACGGCCTCGACCGGCTTCTTGCGGGCGTCGGCGA
CGCGACCGGTGAAGTCGGCGTAACCCTTGTTGATCACCGACTGGATGACCTGGCCCACGG
CCGGATCCATCGGGCGGGTGACATCGAACGCACCCGCGAAACGGGTGGTGCCGACACCAT
CGGTGTGCACGCCGATCTTGTCCAGCGCGCGGCTGAAGTTCGGCACCATGCCGAAGATGC
CGATCGAACCAGTGATGGTCGACGGATCGGCATAGATGCGATCGGCATTCATGCTGATCC
AGTAGCCACCGGAGGCGGCCAGGTCGCCCATCGACACCACCACCGGCTTGCCGGCGGCCT
GCAGGGCCACCACTTCGCGGCGGATCTGCTCGGAGGCGAACACTTCACCGCCCGGCGAAT
CCACGCGCAGCACCACCGCCTTCACGTTCTCGTCGTCACGCGCGGCACGCAGCAGCGCCG
AGGTCGATTCGCCACCGATGCGGCCGGCCGGGAGATCGCCGCCGCTGATTTCGCCGGCGG
CCACAACCACCGCTACCTGCGGACGGTTGTCCACCGGGTTGCGGCGCGCATCGAGCTGGC
CCAGGTAGGTGCCGAAGTCGACGTTGCGGAAACCACCGTCGGCATCGTCGTCGGCCACGC
CGCGCTCGATCATCAGATCCTCGAACTCCTCGCGGGTCTTCAGCGCGGTCACCAGCTTCT
GCTGCAGGGCGAACTTGGCCAGGTCGCCACCGGCGGCAGCGATGCCTTCCGGCAGCGTGT
CGATGCCGGCGGCCAGCTGTGCCGGGTCCAGGCGACGCGCCTTGGCGATGTCCGCCAGAT
AGCGCTGCCACACGTCGTTCATCCAGAACAGGTCGGCTTCCTTGGAGGCCGGCGAGGCCG
CATCGAGCACGTACGGCTCGGCCGCGGACTTGTACTCGCCCACCTTGAACAGGTGCACGT
CCACGCCCAGCTTGTCCTGCAGGCCGGTGCGGAAGTACTGGCGGTAGCGGCCCAGGCCCT
CGAGCACCACCGACCCCATCGGATCCAGGTAGACCTCGTCGGCCTGTGCGGCCAGCAGGT
ACTGCGACTGGCCCATGCTCTCGCTGTAGGCCACCAGCTGCTTGCCGGAGGCACGCAGGT
CCTGCAGCGCGGTGGCCACTTCACGCAGCGAAGCGAAGCCGGACGGCTGCAGCTTGTCCA
GCTCCAGCACCACGCGCTCGATCTTCTTGTCTTCCTTGGCCGACTCGATCACCCGCAGCA
GGTCGCGCAGCTGGATCTCTTCGGCGCCGTTGTCGCCCACCGCCTTGGCCAGTGCACGGC
TGACCGGGTCGGCGCTGAACTGCTCGACCAGGCGACCTTCCGGGGCGATCACCAGGGTGG
TGCGATCCTGCAGTGACTTGCTGGCACCGGCACCCATGCCCGCCGCGATGACGAACATCA
CCAGCAGCAGGAACAGCAAGCCGAAGAACAGCAGGTTGAGGATCAACCGGCGGGTGAAGT
TCATGACGTCCCACAGCCCGATGAAGAAACTGGCGACGGGGTTGCGACGCGCCGGGGGCA
GCGGGGGCACGGGTTGATTCATGGAACGCTCCGGATGGCTTCTTGCCGTGGTACCAGCAT
AGCCGGTGCCGCGTGATGCAGCATCGGACACAAGTCAGGGGATCGCCCGCCATGGGTCGG
CATGGCGGGCGCAAAGGTCAGGACAACATCGACTGGCCGATGCGCAGGCTGCTGCGGCGC
AGGCGCCAGCCCATCAGGATGGCAGCGGCGGTCAGGCCAACGATCAGGCCGATCCACATG
CCCTGCGGGCCCATGCCCAGGCCCAGGCCGAGCCCGGCGCCGAGCGGCATGCCCAGGCCC
CAGTACGCGAACATGGCGATGAACATCGGCACGCGGGTGTCTTTCAGGCCGCGCAGCGCG
CCGGCCGACAGTACCTGGATGCCATCCGGGAACTGGAAGGTGGCCGCGTACAGCAGCAGC
GTCGAGGCCAGGCCGGCCACCGCCAGGTCGTTGGTGTAGACACCGACGATGGCATCGTGG
CCGAACAGCAGCACCGCCGCCGACAGCGTCTGCGTGCCCATGATGATCGCGTAGCCGGCC
CAGGCCGCACGCCGTACGCCGAAGCCATCGCCACGGCCAACCGCATGGCCGACGCGCACG
GTGGTGGCCTCGGCCACGCCCATCGGGATCATGAAGCACAGCTGCGCCACGTTGATCGCG
ATCTGGTGCGCGGCCGCTTCATTCGCACCCAGGCGGCCGATCAGCAGCGCGGTGACGATG
AACAGGCCGCCTTCCATCAGCACGGTAATGCCGATCGGCAGGCCGGTGCGCAGCAGGTCC
CAGATCGCCTTCCAGCGCGGTCCTTCGAAGTGCGAGAACAGCTGCAGGTGGGCGAAGCGC
TTGGTGCGCCACAGGTAGAGGGCAAACGCCGTGGCCTGCAGCCACATCATCACCGCCGAA
GCGATGCCCAGGCCTTCCGCACCCAGTTCCGGGAAACCGAGCTTGCCGTTGGCCAGCACG
TAGCCCATCGGCGCCAGCACCAGCAGGCCGCCGAAGCCGAGCAGCATGGTCGGCAACGTC
CAGTGCATGCCTTCGCTCAGGTAACGCATGCAGAAGTACAGGGTCAGTGCGGGCCCGCCC
CAGCGCACCGCGTGCAGGAACGCGGTCGCCCCCGGCACGATGTCCGGCGCGATCCCGAAC
GCTGGCAGCAGCGGCGGCACCACCGTGAGGAAGGTGAACATGATCAGGCCCAGGCCCAGC
GCCAACCACAACGCCTGGCGGAACAGCGGGCCGATTTCGCGCTCGCGGCCGGCGCCGTGC
AGCTGCGATACCGAGGCGGTGAGCGAGATCAGGGTGCCGATCGGGATCAGCATCGGCAGC
CACAACAGCGCCGTGCCGATGGTCACCGCGGCCAGGGTCGCGGTGGCGTGGTGGCCGGCA
ATGACGTTGTCGACGAAGGAGATCAGACCGGTGGACACATGCCCGAGCACAAGCGGCAGG
GCGAGCAGACCGGTGGCGCCGACTTCCTTGCTGAAGCGCGGCGTGGAGGTTGCAGTAGAC
ATAAGGTGCTTGACGCGAACTACGGTTGCGCGCGAAGGGCACAGGCACCGGGTTGCGGCC
GGTCATCTTACGCGCGCAGCGCGCGCATTCCCATGACATGGCGTGAATGCTGGGTTCCGG
CAGGCCTCGGCATCACGCGTTGCGATCGCGTTACGAACAGAAAAGGGGACGGAGGGGATT
AAGTCGTTTCAAGCCCGACTGTGCCGAACACGACTTAATCCCCTCCGTCCCCTTTGTTTA
CTGGCCGGCCTGGCGCTTGAGCCAGGCATCGCGCTCGGCGGCCGGCACGGCGAGGAACGC
GCCTCGCACCGTGTCACGCTCCTGCGGTGGCGTGCGCTGCGCGACCAGGGTCAGTTGGGC
CAGCTGCGCCGGGCTGAGCTGGCGCAGCACGGCCAGCGCGGCCTCGCGCTGTTCCGGTGG
CACGAAGCCGAACAGGCCGTGCAGCTTGGGGAACTCCAGTCCCAGCTGCGGGCCCAGCCG
CCAGCCCTCGCGGAAGGCCTGGTCCTGCGCCAGGAACTGCTCGCGCAGGCGCTGCTGCTG
GTCCGCCGGCAGCGCATTGAACCGCGCCGCAGCCTGCCGGATGCGCTCCCGCTCGCTCTC
CGGCAGGGCGCGCCAGGCCGCGTAGTCGGCACGGCGCTGACGCTGCTGCTGGGCGTCGAG
CTGGGTGAACGCAGCGGGCGTCGTGTTTGTGGTGGCCGGAGCGGGAGCCGCCGGTGAACT
GCCCGGCACTGGCGGCGGCAGCGGCACGCTCAAGGTCTGCGGCGCGGCGGACAGCGCCAA
CGGCAGGGCCAGCAGCAGGCTGGCGAACAGGGTCTTATTCATCGGCGGCAGCGGTTTCCA
GCGTGGCGCTGGCCGGCTCGGGCCGGCTCGGCCTGGATTGCGATTCGTCCACCGGCAACG
GGCCGCCGGCGGCGGTCCAGGCATACAGATCGGCATCGGCCACCAGCGGATAGTCGCGGT
CGGCCAGCATCATGGCGTCGTCGGAGGCTTGGGCCGGGGTCGCATCCGGCGTGGCATTGA
CCTTGCTCGGCGGAAGCGCTTCCACCGTGACCGGGCCAGCTTCGCCCACTACCCCTTCCG
GCAGTGGAGCGTCGCTACCGGATGAATGTCCTTGCCAGTAGCGCCAGCCCAGTGCCGCGG
CCAACAGCACCGCCACCGTCACCAGCAGGATCACCGGGCCGCGCCAGCGCGGCCTGGCAT
TGGGACGCCGCCGCTTGCCCTGGGCGGCCGCACGATCATCGCGCTGCGGTGCGCGCCAGC
TGGTCGCGGGAGCTTCATTGCTGGCGGCCGACGCAGCCGGCTGTTGCAGCTGCTGCAGGC
GCTTGGCCGGCAGGTCGCGGATGCGCAGCTGCACCTGTTCGGCCAGCTGGCGCCATGCCG
ACGCATCGGGCTGGCCGTGCGCATCACGGGGGCAGGCATCAGCCAGCAGGTGCTGGTAGC
CCGCTTCGTCCTGGTCGAGCACGCGCATGGCGATACCCTCGTCCAGACTGCCGCCCACCC
GCAGCAGGAATGCCAAGCGCGGCAGCGGTCCCATCTCGCCCAGCGCGGCCAACGGCGGCA
GCCACTGGCCGCCCACCGGCTCGCGCAGCGCCTGGCGCTGGCCCAGCAGGGTCCAGAAGC
GGGTCGGCCACTGCGCCATCGGCAGGTCGCTGGCGACCGCGGCGAAGGCGCGCATCACCG
CCACCAGGGTCTGCTCGGCTCGCGCGGCATCGCCGCACTGCAGCTCAGCCACCACCAGGG
CGCGGCGCTCGACGCCGCGCAGGAACGCCGGCAGCGCGCCGGCCGCGGTCGAGGAAACAG
GGGCGGGCACAGCCGTCATCGGTCACTCCAAAGGTCTGCCGGCATGATAGCGGCAGCCCA
TCGGCACCCGTAGGACTTGCGCGCGCAGGCACTTCGTGCTGCAGGTTGTGCACAGCACCA
CGCCCGCCTCGGGGAAAACTGCGGCATCCAGCTGAATTCACTCTGTTTCAGCAATGTTTC
ACACTCAAGTTGTTGATTTTGAATGACTTTAAAGTGTGGCGATTTTTTGACCAACCCAAG
CGTGAGCTCGTCGCCATCGGCCTCCTGCGTTCCCGTCGACCGGTAACGCACAACGTTATC
CACAGAACATGTGGATAAGACTGAATCTCCAATGGACACCGATATTTAGGTGACATTTAT
GATTCGACGGAGGCCCTCCGGCAGTCTCTGGCTCCTGCCATCCGCGCGCGCATGGCCCGT
TACACTGGCCCGATGCTTTCACCCATTCCGACCCTGCAGGTCGCCCTGCCCGTCCCGCTG
CCGCGCCTGTTCGACTACCTGTCACCAGAGAGCGATGGCCCCACGGTCGCGGTCGGCTGC
CGCCTGAAGGTACCGTTCGGCAACCGCGAGCTGGTCGGCGTGGTGGTGGGGCACGGCCAG
ACCGATGACGGCCAGGAACTGCGCCAGGCCTTGGCCTGGTGCGACCCGCAACCGCTGCTC
CAGGGCGAGCTGTGGCACAGCCTGCAGTGGCTGGCGCGCTACACCCATGCGCCACTGGGC
GAGGTGCTGAGCACCGCCCTGCCGGGCCCGCTGCGCCATGGCGACGCCCTGCCCGACACC
CATCACTGGGGCTGGCAGCTGACCGCCGAAGGCCGCGCCCAGCGCGAAAAACTGCGCGCC
GGCAGCCGCCCCCGGCAGCTGGCCGAGCTGCTGGCCGACGCCATCGTCGATGAGGACGTG
CTGGGCGAACGCATGGACGACTGGCGCACCGCCGCGCGCAGCCTGGCCAAGCGCGAGCTG
GCCGAACGCGTGGCGCTGCGCGTCGCTCCGCAGCACGCGCAGCCACTGCCTGGCCCCACC
CTCAACACGGAGCAGGCAGAGGCCGTGGCGGCGATCAACGCAGTCGAGGGCTTCCAACCG
TTCCTGCTGGATGGCGTAACCGGCAGCGGCAAGACCGAGGTCTACCTGCAGGCCATCATC
CACTGCCTGGCCCAAGGCAAGCAGGCGCTGGTGCTGGTGCCGGAAATCGGCCTCACCCCG
CAGACCCTGGCACGCTTCCGCGGCCGCCTCGGCATCGCCGTGCATGCACTGCATTCGGGA
TTGAACGACAACGAGCGCGCCCGGGTCTGGGCGGCGGCTTCGCGCGGCGAGGCACGGGTG
ATCGTCGGCACCCGCTCGGCGGTGTTCACGCCGCTGCCGCAGGCCGGCCTGCTGATCGTC
GACGAGGAGCATGACGGCAGCTACAAGCAGCAGGACGGCATCCGCTACCACGCACGCGAT
TTCGCTCTGGTCCGGGGCAAGGCGCTGGGCGTTCCGGTGCTGCTGGGCAGCGCTACGCCT
TCACTGGAGACGCTGCACAACGCCTATGCCGGGCGCTACACCCACCTGCGCCTGAAGCAG
CGTGCCGGTGATGCGCGGCCACCGCGCGTGCGCATCCTTGATGTGCGCAAGCGACCATTG
CATGACGGCCTCTCGGCCGACGTGCTGGCCGGCATCGGCGAGCACCTGCAGCGCGGCCAG
CAGGTGCTGGTGTTCAAGAACCGCCGTGGCTATGCGCCGGTACTGCTGTGCCACGACTGC
GGCTGGACCGCGCCATGCAACCGCTGCGATGCACCGATGACCGTGCATGGCGGCGGTCGT
CGCCTGCAGTGCCATCACTGCGGCGCGCGGCAACCGGCGCCGCTGGCATGCCCCGCGTGC
GGGAGTCTGGCGCTGCAACCGCAGGGCATCGGCACCGAGCGCCTGGAAGAACATCTCACC
GCCGCCTTCGCCGACTTCCCGGTGGTGCGCATCGACCGCAGCACCACCTCGCGACGCGAT
GCACTGGAACAACAGCTGGCGAAACTGGGCGACCAGCCCGGCATCCTGGTCGGCACGCAG
ATCCTGGCCAAGGGCCACGACCTGCCCAAGCTGACCCTGGTGGTGGTGGTCGGCATCGAC
GAGGGCCTGTTCTCGGCCGACTTCCGCGCCAGCGAGAAACTGGCGCAGCAGCTGATCCAG
GTCGCCGGTCGCGCCGGACGCGCGCGCGACCCGGGCGAAGTCTGGCTGCAGACGCATCAC
CCGGGGCACCCACTGCTGGAGACCCTGGTCAGCGGTGGCTACCACCCGTTCGCGCAGGCC
GAGTTGAACCAGCGCCAGGCCGCAGGATTCCCGCCGTTCGCGCATCTGGCGCTGATGCGC
GCCGAAGCGCAGCAGGTGGAGCATGCCAATGCATTCCTGCTGGCAGCGCGACAGCTGCTG
GGCGAGCAGGACGTGGTGGAAGCCTATGGACCCATGCCGGCGCCGATGCCACGGCGCGCC
GGTTACCAGCGCGCCCAGCTGCTGCTGTCTGCCGCGCAGCGGCCACCGCTGCACGGGGTG
CTTTCGCAACTGGTACCGCAGCTGTATGCGCTGCCGGAAGCACGCAAGGTGCGCTGGTCG
CTGGATGTGGATCCGACGGATCTTTATTGAGGGGTCAGAGCCTACCCGTCGGGTGGGATC
CGACCCCGATGCCCTGGGGTCGGATCCCTTTTCGCAGAAAAGGGCTCTGACCCCGGACGC
TTTCGCTTACGTCAGCGGCGACATCACGCCGCGCTGGTAGGCGGGGCGCTCGCGAAGACG
GGCGTACCAGTCGGCCAGGTGCGGCAGTTCCGGACGCTGGATCGGCAGTTCGAACCAGGC
ATAGATCAGCGAGCCCAGCGGGATGTCACCCATCGCGAATGTCTCGCCGGACAGCCACGG
CTGCTTGGCCAGGGTGGCATCGGCCATCGCCAGGTAGTCGCCGGCGCGTACGATGGCGGC
ATTGATCCGCGCTTCGTCGCGGTCGGCCGGGGCGGTGCGCATGATGCCCCAGATCAGGTC
GGTGTACAGCGGCGCCATGCGCGAGGTGCTCCAGTCCATCCACTTCTCGGCCTGGGCGCG
TTCCATCGGCTCTTCGGCGTACAGCGTGCCCAGCGCGTAGCGCGCACTCAGGTAGCGCAC
GATGGCGTTCGATTCCCACAGCGGCAGGCCGTGGTCTTCGATCACCGGTACCAGGCCATT
GGGATTCATCGCCTGGTATTCCGGCGTCTGCGTGCCGCCGTGGCTGCCACCGACCTCGAT
GGACTCGTACGGCAGGCCGATTTCCTCGGCACACCACAGCACCTTGCGGACGTTGCTGGA
ATTGCGGCGGCCCCAGATCTTCAACATGCGGGTAATCCTTGCTGGCAATGCGAGCGGCAA
CGATACCCCTGATCGGGCGGGGTGTGTGCATGCGGGATGCGGAATCTGGCATCCGGGGAT
TGCCGGCCAGCGGCCGGCACTACCGGTTCCTCGCTGGCCAGCGGTCGGCATTACCGGTTC
TTTTTCGGCAGCGCGCGCACGTAGGACGACTTGCCATCCTTCTTCAGTTCGAACAGGCCG
ATCGCTGCCAGCAGATCGCTGAGCTTGCCGTAGCCATAGTTGCGCGGGTCGAACGACGCC
TGGTTGCCGATCTGGCTGCCGACCGGGCCGAGGTGCGACCAGCCATCCTCGCCCTCGGCC
GCGGACACCGCGCGACGCAGCATCTTCACCAGCCGCGTGTCGCTGCGCATTTCCGCACCG
CTCTTGCGCGGGCGCGCATCGTCGTTGGCCACCGGCTCGTTCGAGGCCTGTTCGCTGGAT
GCCTGTTCGGTATCCGGCACGCTGGCGTGGGTCTGGCCCAGTGCTTCCAGGTAGGTGAAT
TTCGAGCACGCATTGACGAACGGCTCGGGTGTTTTCTTCTCGCCGAAACCGTACACCTTC
ACGCCATCGGTCAACAGGCGCATCACCATCGGGGTGAAGTCCGCATCGCTGGAGACGATG
GCAAAGCCATCCAGGTTGCGCGCGTACAGCAGGTCCATGGCATCGATCACCATCGCCATG
TCCGAGGCATTCTTGCCCTTGCTGTAGGCGAACTGCTGGATGGGACGGATCGCATACTCA
TGCAGCACCGCTTCCCACCCCTTCAGTCGCGGGCTCTTCCAGTTGCCATAGGCGCGGCGC
ACGTTGGCCACCCCATAGCGGGCCACTTCGGCCAACACCTCGTCGATCTTCGAGGCCGGC
GCATTGTCGGCGTCGATCAACAGGGCGATGCGCTTTTCCGGTTCGCTCATGGACTCCTCG
CGGGCGGTTGCCTGAACCCGAGTATCGCCGATCCACGCGGGCGCTGACGTGACAGGCAGT
CGCCGTGCGAAGATGCCAGGCGCTTCCCCCAATGCCCCCACTGGAGTGAGTCGATGAGTC
GCGAGCGCGTTCCCCACCTGGTTGTTGTCGGCGGCGGTTTTGCCGGTCTCTGGGCCACCC
GTGCCCTGGCCCGCGAGCGCATACGCATCACCCTGGTCGACCGCCGCAACCATCATCTGT
TCCAGCCGCTGCTGTACCAGGTGGCCACCGCCGGCCTGTCCGCGCCGGATATCGCTGCAC
CACTGCGCCATATCCTCGGCCACCAGCGCAACGTGGAAGTCCGCCTCGGCGAAGTGGTCG
CCATCGACAAACAGGCCCGGCAGATCCGCATGGCCGATGGCAGCACGCTGGACTACGACA
GCCTGCTGCTGGCCACCGGCGCCACCCACGCCTACTTCGGCAACGACCAGTGGGCCGATG
ATGCGCCCGGCCTGAAGACGCTGGACGATGCGATCGCGCTGCGCCGCAAGCTGCTGCTGG
CGTTCGAGCGTGCCGAAGCAGAACCGGACCCGACGAAGAATGCCGCATGGCTGAGCTTCG
CGGTGGTCGGTGGCGGTCCCACTGGTGTTGAACTGGCCGGCACCCTGGCCGAGATCGCGC
GGCATACGTTGCGCAACGAATTCCGCCACATCGACCCGGCCAGCGCCAAGGTGCGGCTGG
TCGAGGCCGGCCCGCGCGTGCTGTCCTCGTTCCCGGAAGTGCTTTCGCTGAAAGCACGCC
GCCAGCTGGAAAAGCTGGGCGTGGAAGTGCTGACCGGTACCCCGGTGAGCGACATCGACA
GCCAGGGCTTCACGCTCGGTGACCAGTTCGTGCCGGCCCGCACCGTGGTCTGGGCCGCCG
GCGTGGCCGCTTCACCGCTGGCGCGCACGCTGGACGTGCCGCTGGACCGCGCCGGCCGCG
TGCCGGTGCAACCGGACCTGACCCTGCCCGATCACCCGGAGCTGTTCGTGGCCGGTGACC
TGGCCGCACTGAGCCAGGCCGACGGCAAGCCGGTACCCGGCGTGGCACCCGCTGCCAAGC
AGATGGGCAAATACGTGGCCGAGGTGATCCGCGCACGCCTGCACGGCAAGCCCGAGCCCG
GCCCGTTCAAGTACGCCGACTACGGCAACCTGGCCACCATCGGTCGCATGGCCGCGATCG
TGCACCTGGGCCGGCTGCAGCTGTCGGGCGTGCTGGCCTGGTGGTTCTGGCTGGCCGCGC
ACGTGTTCTTCCTGATCGGCTTCCGCAACCGCATCGTGGTGCTGCTGAACTGGGCCGTGG
CGTACTGGAGCTACCAGCGCAGCGCACGCATCATCTTCGGCGATGACCAGGAAGACCGGC
GACCCCGGCGGTAGTGCCGGCCGCTGGCCGGCTGCCGCGCGGTCCGTCCCCTCTCCGCAG
GAAAGGGCTCTGACTCCGTCAACATCATCCATGCATGGCGTGGATCTACCGCTTCATCGG
GCCGCCGGGCGCCCGCCGTTTCGACCATGCGCGGCAGAAGTCCTCCTTCCTTGCGGTGTC
GGCAATCTGCGCGGCACTCCAGTTGCGGGTAATCCAGATCGTCAGTGCCGTGCTGCTCAG
ATGCCAGCGCAGCATGTCGTGCCGTGGCTGCCGCCAAAGATGGCGGCGGGCAATCCAGAA
CGCCTCCCGTTCCACCTCTGGCACCTTCTTCTTCATCGCGTCGTCGTCGAAGAACTGCGC
GGCGAAACTCCAGGGATTCATCGGCTGAAATCCTGTTCGCGGTTCACTGCTGCACGCAGC
CACACCACTGGGCGCACGGTCTGCTGGCTTCGGCCAACCGCCCACCAGGGCAAGCCCGAG
CAGGTACAGCAGGCCAGGCAGCAGTGCGATGCCGGCGGCCAGTACGACGACGGAGACCCA
TGCCTTACCGGCGGCACGCGTCGTGCTCACTTCGCCTTCGGTTTCGGGTACCACAACGCG
TTGACGATGACCCAGCGCTGGTCGAAGCGCCCCATGTGGAAGTAATCGACGAACCACGGC
GTTTCCAATCGCACCGAGGCGGCATTGCCGGTCACGTCCAGCACCGTGCAGCGGCGGTCC
CATTGATCCTTCGGGGTTTTCAGCGCGCCCTGCTTCGTCAGCGCGACCAGTTCTTGCTTC
GACATGCGGCGCAGGCCCAGCCGCTCGTCGGGCGTATCGCCGAGGACCGCGCGCTTGGCC
AGGTCCGGGTGCAGGGTGCGGGCGACGCGCTGCGGGTCGGCCTCCAGCTGGCCGTCGACG
TAGTCATGGCAGGTGGCTTCGATGGCCGCGAGGGTGGCCGGGTCGGCAGCGGGACTGGTT
GACGCAGAGAGAGCGAACAACAGGGCGACGGTGGACATCCGGGTCTCCAGCGCTGAGGGC
TGGGCGATCATCGCATGGCGGCACAGAGGCATCCATGTATGCCATGGATCTACAGGGACC
CAGCATCCACCGCCTGCAACCACGCCAGCTTGCGCTCGCGCGGCAGCTGCTTGAGCTGCC
ATTCGGCCCGCGAGGCGGCGGCCCGGTCCGGGTATTCGCGCACGGCCAGCACGCGCAGCG
GTGGCCGGGCCCGGGTGTAGCGCGCGCCCTTGCCGGCCTGATGGGCGGCGAAACGCGCGT
CCACGTCGGTGCTGATGCCGGCGTAATAGCTGCCATCGCGACATTCGAGCAGGTACAGGA
ACCACGGGCGGAGGGACGGGGCCATGCCCGGATTATGCCGTGCTGCACTGCAGCGGATAT
ACTGGCGCCCGAATGCAGGAGAGAGGCGCCGCGCTGGCGCCCGCCGAAGGCGCAGGCTCC
CATGATCGCTCAGGCCGGTGGGCTGGAATCCCACCAACCATGCATTCGACTCGCCGAGCT
GGAGAGAGGTCACCGGGCATGCCCGGGACGATCCGCCGAAGGGGCACGCGGCCCATGCCG
CTGAACTCTCAGGCAAAAGGACAGCGGGAGCGGCACCGGTCATCGTCATTCCGTCATTGC
GCAGGCAATGGCGGCGTCCGCGCATGGCCGGCCCCACCGCGCCCGGAGCCTGCCCCATGT
TGCTGTCCATCATCTACCTGATCGCCATTTCCGCCGAAGCCATGACCGGCGCGCTGTCCG
CCGGCCGCCGCCGCATGGACCTGTTCGGCGTGGTCATGATCGCCTGCGTCACCGCACTCG
GCGGTGGTTCACTGCGCGACATCCTGCTCGGCCACTACCCGCTGGGCTGGGTGAAGCATC
CCGAGTACCTGGGCTTCACCGTGTGCGCGGCGCTGATCGCCACCTGGGTGGCGCGCTGGA
TGCACCACTTCCGCCGCACCTTCCTGGTGCTCGATGGCCTGGGCCTGATCGCCTTCACCC
TGATCGGCTGCTCGATTGCGCGCGAAGCCGGCCATGCGATGCCGATCGTGCTGATCGCCG
GCATGCTGACCGGCGCGTTCGGCGGCGTGCTGCGCGACATCCTCTGCAACGAGGTGCCGC
TGATCTTCCAGAAGGAGCTCTACGCGATCATCGCGCTGCTGACCGGCGCGGCCTACCTGT
TGCTGCTGCACTGGGGCGTGGCCGACGCCACCGCGATCCTGTGCTGCCTCGGCGGCGGCT
TCGCGCTGCGCCTGCTGGCGATCCACTACCGCTGGGAAATGCCGAAGTTCGTGTACCACG
ACGAAGTGCATTGAGGTTCGCGCGGCGGAATCCGCACCACCCCGGCGATGTACCTGGCGC
TGTCGCTCATGCGCAGCGCCAGGCGCATCGCCGGTGCAGATGGGCCGGTCTCCAACTCCG
ACCGGCCCTGATCGCGGCCGCACCCCCGCAGGCGCTGGCCGCCATCCACACACGTGCCGC
ACTCAAGCGGCTTCGGACACCTTCACGTCGCGACGGGCGCGCACGGCCGCGGCCAGTCGC
TCCAGCACCGTCACGGTGGTGTCCCAGTCGATGCAGCCATCGGTGATGCTCTGCCCGTAG
ACCAGCGGTTGGCCTTCCACCAGTTCCTGGCGACCACCGACCAGATGGCTCTCGATCATC
ACACCGACGATGCGCTGTTCACCGTCTTCCAACTGAACGGCGATATCCTCGATCACCTTC
GGCTGGTTGTCCGGATTCTTCAGGCTGTTGGCATGGCTGGCGTCGATCATCAGACGAGTC
GGCAGCTTGGCCTTGGCCAGCGCCTGGCAGGCCTCGGCGACACTGCCTGCATCGTAGTTC
GGCTGCTTGCCGCCGCGCAGGATCACATGGCAATCCGGGTTGCCAGTGGTCGACACGATG
GCGGTGCCGCCCTGCTTGGTGACCGACAGGAAGTGATGCGGATTGGAGGCCGCACCCACC
GCGTCGGCGGCGATCTTCACGTTGCCATCGGTGCCGTTCTTGAAGCCGACCGGGCACGAC
AGCCCCGAGGCCAGTTCGCGGTGCACCTGGCTTTCGGTGGTGCGCGCACCAATGGCGCCC
CAGGCCACCAGATCGGCGATGTATTGCGGCGAGATCACGTCGAGGAACTCGACGCCGGCC
GGCAGGCCGAGCTTGTTGATGTCGCGCAGCAGGCCACGGGCGATGCGCAGGCCCTTGTCG
ATCCTGAAGCTGCCGTCCAGGTCCGGATCGTTGATCAGGCCCTTCCAGCCCACCGTGGTG
CGCGGCTTCTCGAAGTACACGCGCATCACGATTTCAAGTTCCCCGGCCAGCGCGTCACGC
AGCGGCTTCAGGCGCTGGGCGTACTCGATGGCGGCCTTCGGGTCGTGGATCGAGCATGGG
CCAACCACCACTGCCAGGCGGTCGTCACGGCCATGCAGGATCTGGTGCAGGACCGCGCGC
GAGGCGCTGACGGTGTCGGAGGCTTCATCGTCACACGGCAGCATCGCCAGCAGCTGGGCA
GGCGGTGTCAGCGGTTCGATGGTGCGGATACGCAGGTCGTCGGTGTGCGGGGGCATTGGG
GGAGGTCTCCGGAACGTTGGGGGTCCCCAGCGTGGCAGCATGAAAAAAGCCGCCAGGTTC
GCTGGCGGCTTTCGGGAATGCGTCTGAAGCTTTCTTCAGGGTGAGCGCAGTCCTTCCTCC
GCCAGTGGCTTCGGAAAGTAATACCAGTAAAAGCGGGTGGCGGCTGCGTTCATGGGTTGT
ATTGATAGCACAGCTTTTGCGCAGTGCAAAATGTTTCATCCGCAACTGGGGACGCGGTTC
AGCGAGATGCGCGCCGGCCCTGCCCACGCGGCGGCAACCACGCAACGTCGCTCATTTGCC
ATGCACTTCCACGTCCAGCAGCAGGCCCTCATGGATGTCGGCCCAGCGTTCCAGCACGCG
ATCCAGTTCCTGCCGGGCCTCGTCCAGCTGCTCGGGGTTGAGCAGGGAACGCGCGGTGTA
AAGATCGGAAACCAAGCGCCGCAGGGCCGATTCCTGGATGGCCACCGACGGCCCCTCCAG
CCCCGGCAACTGCAACGCCGGGCTGTCGCCAAGAGGGCCGAACAGCGTGACCTGGAGCGT
GCTCTGCATGATCGACCTTCCTGCGGATGGACATGGGCAATGTCCTGTTTACCGCGTCTG
CGTGACAGGCGCATGTGCCACCCATGCCCAGCACCGGGATCTGCCGGCGTCTGCCGCGCC
GCTACAAGGCGGCCAGGTCGGCAAGGTGCTGGGCCATGCTGTCCATCGCGCCTACCGCCT
GGGTGGTGGTGAAGTACTCATGCCAGCCGGTAGCGGCAATGCCGGCCATCAACGCATCGA
CCTCCTCGCGGCTTGCGCAGCGCCAGACCGCATAGAACTGCTCATCGCTGCCGTGCGGTA
CGCCCGAGGCAATGCGGCCCATCGCCAGCGGCGTGATGCGGACCGGATCGAACTGCTGCA
TGCCGGCGCCGATACGGGCGAAGAAGGCGTTCCGCTGCTCGGGCGGAAGTGTGGTCCAGG
CAGGGGTGGCGGTGTAGAGCTCGATGAAAGTGTGCGACATGGTGGTTCTTCCTTGAGGGT
TCGGGGGTTGCCGGCCAGCGGCCGGCACTACCGGAGCGAGCGCAGCGCGCGTTTGCGGAT
GTAGGCGTTGGCGTCGCTGTGGCGCTCATGCTGCCAACGCGTACACAGCTGGCGCAGCCA
CTGCGGCTGGGTCTTGCCGGCATCGTTGAGCCAGTTTCCGACCGAATCCTGCACATAGCG
TTCCGGATCGTCGGCCAGTGCTTCCAGCAGCGCGGATGCATGTTCCGGGTGCTGCTTGAA
CAGTGCGATATGCGTGGCCCAGACACCGCGCGGACGCAGTGCTTCGCAGGCGAAGCGGCG
CAGGTAGGGCGATGTTTCCTGTGACCACGGTTGCAGGCAATCAAGCGCCTGCATCGGCGC
GGCAACGATGTCCGTGCGTAGTGCCAGCCATGCCCATTCGCGCACACCGAAGTGGGGGTC
ATCGGCCAGTGTGCGCATCTGCTGCAGCTTCTCTGCCAGCGTTGCGCGGGCATCGCTGCC
GATCAGGTAGCAGGCCCAGCCGCGCACGGTATCGGAGCTGTGATGCCGCCAGAGCGCAGG
CGCCCCCTGCCCCGCCTCACGCAGCAGTTGCGCAGCCAGGGCCATGCGCAGCGTGATGCC
CTTGCCTGAGGCGTCCCGCATGCGTTGCAGCGCCTCCGGTGCAAGCGCAGGCGCCACCAC
CTGCAGCAGCGCGGCAAAATCCACTGCCAGGCATTCGGCCAGATGGGTGGCGGGGACGCG
GCCGGTGTTGAGTGCTTGCCGGCGTTCCCCGGGAATGGCCGTGCTCATGCTGCGGATTCC
CGCCCGGCGTCCGTGTGCTGCCAGACCTTGTGCAGCAGCTGTGACAGCTGCTGCTGTTCA
TCAGCATCCAGGCCGTTGAACAGCCCACCGATCCATTGCGTGTGCTGCTCGAACAGCGAT
TCGGCCAAACGCTTTCCCGGTGCGGTCAGCACGATCTGCAGGCGGCGGCCATCCCCGTCA
TCGTTGCGACGCTGCAGCAGGCCTTCGCGCTGCAGGCCATCGAGCAGGCCGCTGATGGTG
GCGCGGGTCACGCCGGCGCGCTCGGCCAGCACATGCGGCGGCAGTGCGCCACCGGCCCCG
TGCAACAGGAACAGCACGATGAAGCGACCCTCGCTGAGCCCATGCGGTGCCAGCCGCGCG
GCGCAGTCGCGATCGATCGACGAGGACAGCGAGAGCAGCTGGAAACACAGGCGCAGCGGC
GCGATGTTGGCGTGACCGCGTCGCTGCGCTTCCTCGATCAGGGCATGGTGCTTGGCTTCG
ATCATCTCACGCACGTGATATGGTTAGGCGCCTAATCATACAGCTAAACAGCCGCTGCCT
GTAAACCACAGCCGATATCAGGTGAACTTTCCCAGCAGCAGGCACGCAATCAGCCCGCCG
CCCTCCCGGTGCAGCAGCTGCAGTTCGCCCGCGTGCCGCCTCGCAACATTGGCGGCCACT
GCCAGCCCAAGTCCCGCTCCACCGGTGGTGCGACTACGAGAACGCTCGCTGCGCTGGAAC
GGTTGCAGCAGGCGTACTCGGTCGCCCTCGGCGATACCTGGGCCCCGATCCATCACCTCC
AGCTGGACCCCTCGCTCAACCACGGCAAGCCGCAGTTCCATCGCCCCGGCATAGCGATCG
GCATTGTCGATAAGGTTGTCGAACGCGCGCCGAAGCAGCAGCGCGTCGCCGTGCCAGGGC
AGACTGTCCGGCCCCTGGATGGAGATCTCGACACCGCGCAGCAACGCTGCCTGCACGCAC
TCCTCCAGCAGCGCGGCCAGATCCAGCGGGCGCATCTGCAACGGCTGCAATTCGCCGCGT
GCGTAATCGAGCACCTGCTCGATCATCGTGTCCATGCGCTCGATGTCCGCCACCATCCGG
GCCGCCTGTGGTGTGGGCGCGAACTCGGCGCGCAGTCGCAGGCCGGTCAATGGTGTGCGC
AGGTCGTGCGCCACTGCAGCCAGCATATGGGTCATGTCCTGGGCCTGCGCACGCAGGCGC
TCTCGACCGGTGCCGATCGCGGCGGCCAGCATCTGTACCTCGCGCGGGCCATCATCCGGC
AGGGGCGTGTCGGCTTGCAGGTCCACGCGTGCACTGGCATCGGCCAAGCGTCGTAGTGGA
CGCCCCAGCCGGATCGATGCCCACGCCGCCAGCGGCGCCAGCAACACGGCACCGCCCAGC
AGCGCCAGTATCACCTGTCGCCGCCAAGCTGCCAGATCACTGTGATCGCTGCCGACCACC
CGCCAGCGGCCATCGGCCTTGCGCACGCCCAGTTCAAACGGCGGCCATTGCATCGCGGTC
AGCAGCGCGGCCTGCGCCTTCAGTACACCGACCCGCGCCGTGCCGTCGAGCACCTCGCCG
CCTTCGATGACCTGCACATCAGGCGCCTTGCCCTGTCCGCTCCAGACCAGGCGCACCTCC
TTCGCCGGCAAACCCATCTGCAGCGCCGCCAACTGGGTGAGCCAGTCACTGGCACTGCCC
TTTGGTGGCGCATCCTGCGTCGCCAGATGCAGGCCCAGTGGTGCCGCGGCCTGCTCCCCC
CGCAGCACCTGCACGGCCTGGTCCAACCGCATCGGTGGCGGCGCGGGCCGAGGCATCCAG
CCAACCACGGCCACGCTGACCAGTGTCGCCAGCAGCAGGCTGGCCAGGGCCAGCATCGTG
ATCCAACGCGCGGTCGGCCACCGGCTGTTCACAGCACCAGTACCTCGGCGTGGAAGCGAT
AGCCTTCGCCACGCGATGTCTGCACCAGGGCTTCCGCACCGGGTGAGGCCTGCCCGAGCT
TGCGGCGCAGGCGGCTGATCGCCAGGTCGACCGCGCGGTCGACGCTGTCACTCGGTTCGC
CACGGCTCAGCTGCAGCAGCTGCTCGCGCCCCAGCACCCGCCCGGGGCGTTCGGCCAGCG
CCAGCAACAGGCTGAATTCACCACGGCTGAGCACCAGCTCGTTCCCATCCGGCGCCAGCA
GGCGACGTTGTTCCGGCAGCAACCGCCAACCAGAAAAGCGCAGTTCACTGGCTACCTGCG
CGCGCAGCTTGTCCTGCCGACGCAGCAGCGCGCGTACCCGCGCCAGCAGCTCGCGCGGGT
CGAACGGCTTGGCCAGGTAGTCGTCCGCGCCCATCTCCAGGCCGATCACCCTGTCCGGTG
CGCTGCCCATCGCCGACAGCATCAGGATCGGAATGGCCCGTGCCTGCAGCCGGCGGCAGA
CCGACAGGCCATCCTCACCGGGCATCATCCAGTCGAGGATGATCACGTCCGGGCGATCGA
CCTGCAGCAGCACGTCCAGCGCCGTCGCGTCCGCTGCCACCCGTACCTGGTAGCCATGCA
GCAACAGGCAATCGGCGATGGCATCACGGATGCTGGCGTCGTCATCGACAACGATGACAC
GGGCGGGAGTCGTCATGCAGGCAGTATCAGGCAGGTCTGTATCAGGACGGTATCAACGCC
GATATTCCCGCGATACGCCGCTGCGCGCCAATGGTCACCCATGATCACTGCGGAGACTTG
CCTTGCGCCTCATCCCATTCGTCCTGCTTGCTGCCCCGCTGGCTGCGCTGGCGTCCGATT
CCCCCGAACACATCCTGCCGATGTGGATGCAGGGCGGTCATCCGGCCGTGGCCGTGTCGC
TGGACGGGCGTGCCGAACCGCTGCGCTTCGTGGTCGACAGCGCGGCAGGCGCCACCCTGG
TCGATGACCGCGTCGTGCGGCGCTACGGTCTGGGAGATGTGGATGCGGAGGTATCACACG
CCCAAGGGGCAAGTGCAGCCTCCGCGCGGCTGCAGCGCATACGCAGAACGTCCTGGCAGC
TGGGCAGTTGGCAGCTGCAGGCCCAAGCCATGAAGGTCGATCTGTCGTCGTTGCCGAAGG
ACGATGATCCGGCCATTGACGGCTTGATCGGCAACGATCTGACCGGACGCTGGGACACCC
GTTGGGACTTCGGCCGCAATCAACTGGCGCTGTGGACACCCGGCGGATTGAACCTGGAAG
GACGGGGTTGCCAGCCCAATGCGCTGCCCGGACGCACTGACGGCCTGCGCCAGTTCGGTT
TCATCACGCTTGCACTGGGCGCGCCCGCGGTGGACGCCATCGCCGTGGTCGACACCGGTG
CCGCGCAGACCGTCCTCAACGCCGAAGCAGCCCGCGCACTGGGGCTGCGCACCGACGGCA
GCGACGCACGGGTGCGGGTGCGTGAAAAGGGCACCGAAGGCCTGGGCGGCGGAAAGCAGG
CAACCTGGCTGTACACCCTGCCCGGCATGGCCGGCAACGGCTGGCAGCACCCCTCGATGG
AGGTCCGCATCAGCGAACTGCCAGTGTTCAAGGCGATCGGCCTGGAGGGCCGGCCGGCGC
TGATCCTTGGTGCGGATGCAATGCGCGGCGGCCAGGTGGACATCGGTGCCGGCGCGTCCC
GGATCTGCCTGCGCCGGCCGCAGGCCAGCTGACATCCGGCAATGACGCCAGCGGCAGCCT
GGCGTAGCATCACCGTGCGCCCCACCAGGAGTTCCACGCATGTGCCGTGCTGCCCTGATG
TTGCTGACGCTGTTCCCGCTGGCCGTGCTGGCTGCACCTCCCCCGGTACCCTCGCCGGCC
CGCATCGATGCCGAAGCGCAGCGGTTGATGCAGGCCGCACAGGCGCGCGGCATGGCACTG
GCGGTGATCGACGGCGGCAAGGTGGTGCACGTCGCCGCCTACGGCGAGCGCAATACCGCA
GGCGAACCACTGCGCACCGATACGGTGATGTACGCCGCCTCGTTGACCAAGATGGCATTC
GGCCATCTGGTCGCGCAGCTGGCGCAGGACCGCAGGATCGATCTGGATGCCAGCATCGCC
ACAGCGCTGGACAAGCCGTTGCCGGACTATCCGCCCGAAACGAAGAAGTACGCCGACGAC
AGCGTGCTGGCCGATGATGCGCGCTGGCGCCAGCTCACCCCTCGCCTGCTGCTCAACCAC
GCCAGTGGCTTTGCCAACTTCGGGTTTCTTGAACCGGACGGCCGACTGAAGTTCCACTTT
GATCCAGGCAGCCGCTACGGCTATTCCGGCGAAGGGCTGATCCTGCTGCAGTTCGTGATC
GAACGCGGACGGCTGGGCGAGGATGTGGGTGCGTTGATGCAGCAGCGGGTATTCGACCGC
TTCGGCATGACCCGCACCAGCATGATGTGGCGCGGGGACTTCGCCACCAACCTGGCCGAC
GGCTGGACCATGGAGGGCACCGCCGAGCCGCACGATGAGCGCAGCCGCGTGCGCGCGGCC
GGTTCGATGGATACCACCATCGCCGACATGGCCCGTTTCGCCGCCGGCTACGTGCGCGGC
GATGGGCTTTCAGCGACGATGCGCAAGGAGCTGGTGCGGCCGCAGCTGCCGATCACCACC
GCCAGCCAGTTCCCCACCCTGCAGCCGGAGCTGCCGAAGGCGCTGCAGCGCAAGGACCTG
GCGGCCGGCCTGGGGGTGGTGACGTTCCGTGGCCCGCAAGGCGCAGGCTTCTACAAGGGC
GGCCACGATGATGCGGTCGGTAATACGCTGGTGTGCGTCGAGCAGCAGCAGCGCTGCGTG
GTGATCCTGGGCAACGATGTGCGCGCCGAGGCGACCTTCCCGGCGCTGGTGGCCTTCGTG
CTCGGCGACATCGGCGTACCGTGGCAGTGGGAGTACGGCGCAGCAAAGGCATTCGTGAAG
TAGCAACTGTCTTGTCAGGGGCAGCCGAGGGCCACCTCGGCGTCTCGCTTACGGGCGTTG
AGGATCACCAGCATTTTGCGCATGACCGCCACGAGCGCCACCTTGCTCG
>contig00044 len=23122 cov=33.0 corr=0 origname=NODE_44_length_23122_cov_32.955022_pilon sw=shovill-spades/1.0.4 date=20220914
CTGCGGGCGGTAATCCAGATCCAACGGACGCTGCAGCTGGCGGCCGTTGCCGTAGGTCCA
GCCGGTCGCCGGGCCGAAGGCCGCATAGGTCACGTTGTTCACCACGATCTGGCGCGCCTG
GCCGGGGCGGGTGAGGCCGATCTGGCTGATGCGGCCCTGGGTATCGCGCACGTAGTCGGC
CACGCTGCCGTCGGGGTAGGTCAACGCGGTCAAGCGACCCGACTTGCTGTAGGCATAGCG
CAGGGTGGTGGCCACACCATTGACGGTCTGCACCTTGCGGGTGACCTGGCCGAAACGGTC
ATGGCAGTACTGGGTGCTGCCATTGGCGTGCAGCACCTGCCCCAGGCGGCCCTTGGCGAA
GCGCTCGTCGGCGGCACAGGCGGCCGGCGCCACGTCATAGCTGTAGCCCACGTCCAGATT
GGGGTCCGGATAGGCGATGCCGATCAGGCGGTTGAGCGCATCGTAGTGATAGGTGGCGGT
GACGCCGCGCGCATCGGTGGCCGTCTCGCGGTTGCCGGCGGCGTCCACGGTGAAGCTGCT
GGCGCCACTGTCCGGGCTGACCTGCCCAGTCAGGTCACCGAACCCGTTGTAGGCATAGGT
CGTATGCAGGCCTTTCGGGTCGGTGACCTGGGTGACCTGGTCCAGCGCGTTGTACTGGCT
GCGGATCTCCGCCGCCACGCCGCCGACATCCTGCAGGGTCTGCGCCAGTCGGTTGAGCGG
ATCGTACTGCTGGCTGGTCACGCGCTGCAGGGCGTCGGTCACGGTCTGCGGGTTGCCGTT
GGCATCGTAGGCAAAGCCGGTGGCGTGATTGCTCGCGTCCTTCAGTGCGGTCAGCTGGCC
GAGCGTGTTGAACGTCCGTGCCAGGGTACGGCGCAGCGTCCCGCCTGCATCGAGCGTGTC
TTCCTTGAGGCGATTGCCGGCATTGTCCAGCGTGTAGTGGATGGTGTTGCCAGCGCTGTC
GGCGATGTCCGTCAGCCGCTGCGCGGCGTCGTAGACGTAGGTGACGCTGCTGCCGTCGGG
CTCGGTGACCTGCTGCACTTGGCCGGTCGGCCAGTAGCTGATCTGGGTAGCCCGGTCCTC
GGCTGTGGTGGCACCGCGCACGGTGATCGAGGTCGGCCAGCCGCGGGGATGGTAGGTGTA
ATCAGTCACCACGCCGTTGGCGTCCTTGACCGACAACGGCCGCCCGAACGCGTCGTAGGC
CAAGGTCTCGACCGTCTGGCCCAGCGCATTGGTCACGCTGCGCAGGTCGCCCTTGCGATA
GCTGCAGGCACCATTGGCCGCGCATCCCGCGTCATCCGCGGTGTAGTAGGCATAGGTGGA
GACATCCGCCATATCACTACGCGGGCCATCCACGCTACGCAGCAGTCCCATCAGCGGGCA
CTCCGGGCCCTCTGCCTCACAGTAGGTCTGCGTGGTGACGCGGGTGTCACCGGTCACCAT
GTCGCGCACGGCGATGGTGGTCGGCTGGAGGCGTGCATTGCGCACGATGCGGATCTCACG
GTTACCGACGGTCTGCTGCACCAACCGATTGCTGTCCATGGCCACGCGCATTTCGCTGAC
GCGCTGGTCCGGAGTACCGGCCGCTTCGGTGGTGGTGGTCACGCTGATGGCGCCTGTGGC
AGCATCGCTGGCCTCGGAATAGGCATACTGGGTGACAACGCCTCGGCGATCGGTCACCGA
CTGCAGCCGGCGCCGGAAATCAGTGCCCTCGGGCAGATAGGTGCGACTGATGCTGCCGTT
GCTCTCGGTGACGCCGTTGACCTTGCGCGGAAGGCCACTGGCGCCGCTGGCGGTCAATGC
GTAGGTACTCTGCTTGCCCAATGCATCGGTGACGATGGTGGTACCTGCCGACGTGTACTC
CAGGCGCACGCCGTCAACGCCCACGTCGGCCTGACTGCAATCGCCGGAATGACGGCTGCA
GGTGACCCGCCCCTTGGCGTCGTAGCCGTACCAGCTGTAGCGCTGGTTGCCCTCGGCGGT
AATGCCGGTCAGGTAGCCCGGGAAGCGGGCGTCCTCATAGTGATACGTGCGGCTGGCACC
GTCTGCGTAGGTCGCACTGATCAATTCCCCGGCCGGGGAATAGGCGTAGCTCACCACGGG
CTGGCCGGCGATCACCAGGGCCGAGATCAGCGAATCGTCACCCGGCGCGAGATACTGGAC
GTCCACGCGCCGGCCGGTTGAATGGGTGATGCTGAGCAGGCGGCCACGGCTGTCGTGTGC
ATAGGTTAGCGAGGTTCCGTCTTCGAAATCGCGGCGCTGCATCAGGCCGCCGGCATCGAA
CTGAATGCGCTCCTGAGCCCGCGACAACAACCATAGGCTCCCCTGTTGAGCCACGCGGTC
CCCACTGCCATCCATTGCCTCATACACCGCTCCCACCTTCTTGAAGGCGAGCTGGCCACC
CTCAGCGTCAATCAAACCCACCTGGACTTCCGAACTCGGTGGAAAGTCCGTGTCGTCAAC
GCCGAGCGTCAGGCCAATGTTGTGGGAGTGCGTCCATCCTTGGCCCATGGCTCCGCCGCT
GGTGCCGGTCAAGGAATGATACTGGCGATCGAAGCGGACCCACCCGAGATCAAGGTCCGC
TTCCGGCTGAGACTTGTCGCCGGTGGTGGGGTCGCACGGATTACCGACTTTGCACTCCTG
CGGCGGCAGAGGAGAAGTCCAGTACGCCAGCAGCATTGCCATGTTTGGCTCGTCCTGCTG
GGCCAAGGCGCACATGCCCAGGTTATCGTCCCACATCATCATGGGGCGATTCATGCATTT
TGCGGTTCTACTCCGATCGGCGTATTCCCGAAAGACCAGCTCCGAGCAGGCCTTGGTCCC
CTCATAATAGCTGTTCTTGACGAATTTATAGCGCTTGGTTTCGTTGATGACGCTGCCGTC
ATCTCCCACTCCAAGCCCGCCAACCTCCTCCCAGGCTTCCTCAGTCATGACGGTGGCAGC
GCACCGCGGATCGCTCGCATTCTTCGACAGGAACATGCTGCGGACGGCATCCTCCGTGGC
GTACTTCTGATGGTTCTTCTCATACACCCAATCCGTGGTGACGATCTTCTCGGGCTTGAC
GCGATAGTCATAGATCGTCTTGTTAGGAAGGGCCCTCTGGCGCTTGACCTCCCAAACGAA
AGGCTTATCGACCTCATACTCGGCGAAGAAGGCCCGTATGTCTTTCTGGACAGCCGCCTC
TGTGGAACGGGGCTCTCCCATCGAGAAGTAGCTTTCCCATTTCTTCTCGATCTCCTGCGC
CTGCACGCTGGACGTCGAGCACGCCAGCACGAACAGCGCCAGACTGATGAGCGAAGTGCC
AGAGTTTGCCTTCAACATCCCTGTTCTCCTTCCTGGACGGACACAGCGCCGGCGGGAACG
AGAACGTGGGGCAGCAGCCTCTTCACGTCATGCTTCGGATCGTCCCTGGTCCGGAATGCG
GCGTGGCCGCATGGGGACGTTATCTCCGATGTGGTTTACACATCCAAGTCAAAAACTGTG
GAATGAGTCGAATTTCAGAACTTTCTGATGCGGGGGGGGGCGTGTCGGAAATGCAGCCAA
GCGTGGGCTCGGCTCTACAAGGCGAATGCCCCAGAAACAGAAACGCCGGGCATCGCCCGG
CGTTTCCGTCACCGCATGGAAGGGGTAAATCTCAGTACTTCCCATCAAACGCAAAGATCG
GCTTGCGCTGCTTCCACGCGCCAGCGGTGAAGTCCGGGAACTCCAGCGTCTGGAAGCTGT
TGGCGATCGACTGCTCGCTCAGCGGGGTGATCGCGCTCCAGGTCACTGCGTCGTAGATGT
CGATCGGCATCGGCGCCTTGGCCTTCAGCGCTTCAACAAAAGCATGGATGACGAACCAGT
CCATACCACCATGCCCTGCACTCGCGGCGGTGTCGGCATTCTGTTTCCACAGCGGATGCT
CGTACTCGTCCTGGTACTTCTTGAACTCTTCCCACTGGTGCGGCGGGCTGCGGCCTTCGA
TGTGGATCGAATGGTTCACGTCCATCCACAGGCCCTTGGTGCCCTGCACGCGGAAGCCCA
TCGAGTACGGGCGCGGCAGCGAAGTGTCGTGCTGCAGCAGGATGGTCTCACCGTTCTCGC
AGGCCAGCGTGGTGGTGACGATGTCGCCCAGCTTGAACTTCACCTTGGTGCTGGGGTGGG
TGGTGCCACCACTCTTGGCAACGGTGTACTCGTGCAGGCCACGCGCCTTGGTCGCGAAGG
CATTGATATGGGTGAAGCGGTTGCCACGGTTGATGCCGGTGTACATCGCGCACGGGCCGA
TGCCGTGGCTGGGGTACAGCTCGCCGTTGCGCTGCACAGAATGCTCGGTGCGCCAGCGGG
CTTCGCTCCAACCCTTGGGGCCGAACTCCACGCCGCTGTCGTAGGGCTGGTTCGGGTCGC
CGCAATTGAACTTCACCCCGCGCAGGTCATGCTGGTAGCCGGCCTGCAGGTGCACCAGCT
CGCCGAACAGGCCCTGGCGCACCATCTGCAGCGCGGCCATCACGTCGCGGCGGTAGCAGA
CGTTCTCCAACAGCATGTAAGGGGTACCGGTGCTCAGCTGGGTCTTCAGCACGTCCCAGT
GGTCCTGCAGGGTGATGCCGGCCACCACTTCGCAGCCCACGGCCACGCCGGCCTGCATGG
CGGCGATCGCCATCGGTGCGTGGTACTCCCATGGCGTGGCGATGATCACGCCATCGATGC
CCTTCTGTTCCAGCAGGCGCTTCCAGGCGTTGGTATCGCGGTCCTGGCCGTAGGTCTTCG
GCGCGGGCTTGCCGGCCTTGGTCACCATCTCCACGGCGCGTCCGAGCATGATCGGCTCGA
TATCGCAGACGGCAACCACTTCGACGTCGTCGCGGCGCACCAGCTCCTTCAGCAGCACAA
GGCCACGCATGCCGGTACCGATCATGGCCAGGCGCACTTTGCGCCCGCGTGCCCACGCCG
GGGTCTGCGGCAGCAGGCTGCTGGCGGCGACAGCGGCACTGGCCGCGATGAATTCCCTAC
GCTTCATGGCAAACATCTCTCCTCTTGGCAGCGAGCCGGCCGTAGCCGGCCCGCCGGGTC
ACGCAAACGGAATTACTTGAAACGGTAGCCGATGGTCACACTGTAACCACGACCGAAGAT
GGTGGCGTAGTCACTGGAGTCACCCAGGAAGCTGTTCGGATCGTAGAACGGCAGGCGGTT
GAACAGGTTCTTGACGGTGAAGCTCAGGTTCCACGCGTCATCCGGGCGCCAGGTGACGCT
CATGTTGGCAGTCCACCACGACGGCGCACCATCGCACTTGCTCTTCTGCAGGGCCAGGTA
GCCGCCGGTGCAGGTTTCCTTGTTGTTGCTCACCTCATCAACCTGGTCGGTGGCCCACTT
GGTGCCGCCCACGTAGTTGACGAACATGCTGGTGGTCACCTGCTTGTAGGTCCAGTCGGC
ATTGAGCGTGGCACGCAGGCGCGGGTTGTTGTAGTAGCCGACCACGTCGCCGTAGTACCA
GCCGTTCTCCGCATCCATGTAGAAGCGGTTGCGGTTGGCGATGGTGGCGGCCAGGCCGAT
GTTCAGGTTGCCCCAGTCGCCCAGCGAGAAGCGGCTGCGCGCATCGATGTCGAAGCCGTC
GATCAGGGTCTTGCCCCGATTCTTGTACTGGCCCACCACGCTGGCCACGTTGCCGGCCGA
ATAGCCCGGCAGCACCGACGGGCAGCTCACGCCACTGGCCGGGTCGGCACACATGGCCGC
CAGCTGCGCCAGGTTGGCGCGGTCGCTGTCGGTGATCGGCGAGCGCGACATCGAGATGAT
GTCTTCCATGCGGCGATAGTCCGGCGCGACGATTTCGTTGTTGCGGTAGATGAACCAGTA
GTCGGCCGACACCGACAGCCAGCTCGCCGGCTCGTAGACGAAGCCGAGGGTGGCGATCTT
CGCCTTCTCCGGCTTCAGGTCCTTGTTCGGCTGGGTCATGCGCGCAACGGTGCGGCTGCA
GTCGACATTCAGCATGTTCTTGCCCAGGTCGACATCACCCGGCCGCTGCGACTTCAGCAA
CAGGTTGGCGATGGCGTTGGTCTCGTTGCAGCGCAGCTCGTCGCGGAAGCCGCCCAGCTG
GGCGAACACGCCGCCATTGCCGGACTCGGCCAGGCTCGGTGCACGGAAGCCGGTGGAGTA
GGTACCGCGCAGCATCAGCTGGTCGAACGCCTGGTACTTGAAGCCGATCTTCGGTGCCAC
GTTGGCACTGAAGTTCGGGTACTTGTCCACGCGCACCGCCGCATCCAGTTCCAGCTTGTC
GGTGATCGGCGCCACGGTTTCGGCGAACAGCGCGTAGGTGTTGCGCTTGCCGTCGAACCA
GGAACCGCCCTGCTGGGTGATCAGACCGTTGGCGGCGTCGGCGTTGCCAGGAGTGTAGAA
GGTTTCGCGGCTGGCGTTGAAGCCGAATGCCGCACGCATCTCACCGGCCGGCAGCTGGAA
CAGCGGGCCTTCGATCTTGCCGTCGAGGGTGTGCAGGCGGGTCCACGACTGGATGTCGAA
GGTCGGGAACGCTTCACGGATCAGCGCGGCGTTGGCTTCGCTGATCTCGCCGAACTTGTA
CGCCGGATGGTCGGAGATGATCACTCGGCCGGTGCCCGGATCGATCGTGTACGGGCCGAA
GGCCTTCTCGAAGCCCTTGGTGTTGACGTTGATCGTCTGGTAGGTGGTGGAGTGGGTGCC
GGCGCTGGCGAACGCGGTTTCCCAGTTCCAGTCGCCCCGGTTGCCACGCGCACCGGCCAG
CACGCGGTAGCTCTTGTCGGTATTGCGCTGGCCGAAATAGTTCGGGCCGGCATCCTGCAG
CAGGTAATTCAGGCCGACCACACCGCCCATCATCGCCTTCATCTGCGGGCTGGCGTGGTT
GTACTCGTTGTTCGGGCCCAGGAACGGGTACAGGAACTGGTTGACGGTGTTGCCGGTATT
GCGCGAGAACCAGCTGGTCGGGTTGCCGGTGGTGGTGCCGTAGGTGCGCGGCGTGCCGCC
GTTGGCGCGCAGGTCGATGTCGGTGTAGGTCGCCTCGGCGAAGATCTCGGTGCTGTCACC
GACCAGGAAGGTGCCGTTGAGGTAGGCGGTGTTGCGCTCGGACTTGGCACCGGCGTCGAT
CTCGTTGTTCATCCAGGTTTCCCAGACGCAACGCGGACCGGCCGCTTCACTGGTCAGCAC
GTTCCTGCAACCCGGTGCAGCTTCCTGCACGCGGCGGCCGGTGACCGGATCGAAGGCGAA
GTAAGTGCCCGGATTGAATTCACCCGGCTTGCTGCCCACGCCCAGGCGCAGGTTGTTGAG
GTAGTTCGGATTGTTGACGTAGTACTGGTCGGGCCGCTTGTCGTAGAAATCGCTCAGCGG
GATCGCGTCGCGGCGGTACATGTTCACCGCGCCGTAGATGTTGAAGCGGTTCTCGGCCAG
GTCACCGAAGCCGGCGGTGATGCTGGCCTGGCGTTCGCCGTAGGAGTCGATGCGCGAAGA
GGTGTCGTTGGTGAAGCTGACCTCGGCCCCCTGGAAGTTGCGCTTGGTGATCACGTTGAT
CACGCCGGCCACCGCGTCGGTGCCGTACACCGCCGAGGCGCCGTCGGTCAGCACTTCCAT
GCGCTCGATGGCCGCGGCCGGAATCGCATCGATGTTGACGAACTGGGTCTGGAAGCCGGC
CGGTGCACCGTAGTACGACAGGCGGCGACCGTTCAGCAGCACCAGCGTGCCCTGGGCACC
GAGGCCACGCAGATTGGCCTGCGAGGCACCATCGGAACCGGTGAACAGCGAACGCGCGTC
CTGCTGCGCCGGGCGGGCGGCCGGCAGGTTGTCGAGCACCTGCAGCAGCGTGCGCGCACC
CATGTTCTGGATGTCCTGCTTGCTGATCACCTGCACCGGCGAGGCGGTTTCCACGTCGGT
GCGGCGGATGTTGGAGCCGGTGACCTCGATGCGGGCCAGGTCGGTGGCCTTGTCCTTGCT
CTCCTGGGCGAAGGCAGGAACGGCGACCGACAGCAGCACGCCGGCGATGGCCAGCGACAG
CGGAGCGATCGAACGACAGGGGGGGCGGTGGTGGCGGGCGGGCAACATCGGGGTTCTCTC
CTGGCAGGGGTGCAGCGCAATAAGTGAGCGCGTGGGCGTTCGGCGGGCAAAACGCTCCCG
GGCCACGGCCACGAGGGCCGTAGTCGGAATGGGCGGGGGGAGGAGCGGTGTTACGAGGGG
GTCATGGGGCGACGATGCTGGCGGAGTCGCCCTCCTGGCCGATCAGTACGGCATTGGCCC
AGTTGGCGCAGACCTGGGCGGGTTGACTGCCCTGCGCACCCAGCGTGCGCAGGCTCAGGG
TGGAAAGGCCTCGGATGTCCAGCTCCGGCTTGACCACGCCGGGTGCCTTCACCAGGCCGC
TGTCATACAACAGGCGGTTGTCACCCCAGACCTGGAACTGCAGGCCACCGGCGGTGCGGC
AGGCGTCGTCGATGCCGAGGTCGGCACGCAGCAGGTGCCAGCCGCCCTGCAGGCGCAGGT
CGATGCGGCTGTTGGCGCCGACGCCCAGGCCACGGCGGAACTGCAGGCCGTTCATGCGCA
TGCCGGCGTCGCCACGGAAGGACTGGTCGGTGCGCACCTGGCTGGCCAGCGCGGCCGGCA
CCGGTAGCTCGGAGAGATAGCGCTGCCGGGCCGGTCGCTCCGGTTCCTGGTGTTCGAGGA
TGTGGAAGGTAGACAAGGCGATCGGGCCGACGTCGCGTGGCTGCAGTGCATCGAATGCGC
GGGCGCTGCCCTGTGCGGCGGTGACCATCGGGTCGGTGCTGCTGGCGCCGTCGCCTTCGG
GGTTCTGCACGCTCAGCACGCGGAAGCGCAGCAGGCGCCCGGCATGGGCCGGGAACGCGA
TGCGCTGCACGCCCTCCTTCAACTGCAGGCGGCCACGTGCGATCGGCTCGCCCCACTCGC
CATTGCTGTCGCCCAGGTACACCTCGTAGTCGCGCACCTGGCCGTGCTTCCAGTTCTTGT
CGTTGCGCGGCGCGATGTCGATGCCGTCGATCATCCTGCGCTCGCCGAAGCCGATCACCC
ACTCATGCGCACCGGTGCGCACGGCCTGGTTGCGCACACTGCGGAACCAGGTGGCCGGAT
CGTCGTCGAAGGCATTTTCCAGCGCATGGCCAGGCTCTTCGGCCGGGCGGTTGACCACCA
GCAGGCTGTCGGCCGGCAGTTCGCGGCCCAGCACCGGCGCAGCCGGATAGGCATCGTCGG
CGGCCGCAGCGACCACCGCGAAGTCCAGCTGCAGTTGCAGCGGCTGGCGGATGTCCTGGG
TAGCGGTACGCACGTGCAGCGTGCCACGGCGCTCCTTGGCATCGAAGTACCAGCCCTCAG
CCGCACCGTTGAACGCCGCCGCATCGGCCAGCGCCGGCAACGCGCGGCCACCGGCCTGCA
CCGCACGCGGCGCCTGGAGGCTGAGCACGCGCAGGCCATAACGACGCTGCGCCAGCTGGC
CGTTGTACTGGCCCTGCACCGGATCGATCTGCACCTGCACCGGGCCACTGCCCTGCGCCG
GCGCCTGCACGCGGATTACCTGCGTGCTCGACTCACCCTGCTGGTAGCGGCGCGTGTTGC
CATCGTCTTCATACAGCGTGTACTGCGACTCGCCCTGCGGGTACAGGTCGAACGTCACTT
CATCCAGCGGCTTCTCGCCGTCGAACAGCATCGACGGGTACATCGGCAGGATCGCACCGG
CACGCACGAACACCGGCAACGTGGCCAGGTCCACCTGGCGGTCGAGCTGGCGGCCGTCGG
CGCCGGCCTGCACGCGGCGGCCATCCCAGTAGTCGATCCAGCCGCCGGCCGGCAGGTGGA
TGTCGCGGCGCCAGCCACGGCTGGCGGCCTGGCTGCGGTACACCGGCGCCACCAGCAGGT
CGCGGCCAAGCAGGAACTGGTACTTGTAGGTTTCATCCTGCGCATGCGGGTCGCGCGGGT
TGTCCCACATCAGGCCGCGCACCGGCGGTGCACCGGTCTGCGCAGCCTCGTGCACCAGCC
CGTACATGTACGGGGTCAGGCGCATCTTCAACTTCAGGTAATCGCGGTTGATGCTGCGAT
AGGGCTCGTCGTACCACCACGGGTGCTTGCGTGCGTTCGACGACCAGCCGCTCATGCCCA
TCAGCACCGGGGTGAAGGCTTTCCACTGCAGGTCGCGGGTGAAGGTTTCGGCGCTGCCGC
CGAAGATCGCATCCACATCGCCACTGGCGTAGGCCATGCCGGACAGGCCCGAACCGACCA
GGGTTGGCACGTGCCAGCGGATGTAATCCCAGCTGCTGCTCTGGTCGCCGGTCCACGCTA
CGGCGTAGCGCTGGATGCCGGCCCAGCCCATCACCGTCCACAGGAACGGGCGCGAATCGG
AATTGTCGAGGATGCCGTTGAACGCCTGACGGTTGGCGTCCATCGCGAACTGGTAGCCCT
TGCCGGTCCAGGCCACGTCCAGCTTCTGCACGCGGCTGCCGGCCTTGCCCACTTCCCAGG
CGATCTTGTCGACGCCGTTCTCGGTCCACAGACCGGTGCGGAAGCCGTACTTGGCCAAGC
CCTGCACGGTTTCCGGCAGCTTCTTGTAACCGCAGCCGTAGCCATCGTTGGGCAGGATCC
AGCCACCGGGCATGTCGTGGGCGCGGTACTGCTTGGCCACCGAGTCGATCACATCCGGCG
TGGTGCCGGTCGGGCCGTCACTCCAGCCTTCGGGCACGGTGCCGGGCTTCTTGGCATTGT
CACCGTCGTTGTAGCAATCGGCATCGCCGTAGGACAGCGCCCAGCGCGCGACCATGTTCG
GGCGGCCGGTCAGCTGGGTGTAGCGCTCGATCAGTTTCGGCAGGTCGGCGCCGACGAAGT
AATAGGCATCGAAGCGGTCTTCGCGGTGCAGCAGCGTGGCCTGGTCGGCCTCGCGCAGAT
CGTAGCTGCCATCGCTCCAGGTGTTGCGCAGCATGCCCCAGCCACGGCTGCTCAGCAGCA
TCGGTGCAGGGCTGGGGCGGTCGCCCTCTTCCCAGCCGCCGGAGTAGGACACGTCCAGCT
CGCGGCCCTTGAACTGGTAACGGCCGTTCTGCTGGCCGCCACCGAAGTAGCCCTCATCGG
CCTGCGAGGACAGCACCTGCACGCTCTGCGTGGCATCCAGGTCCAGCGGCTGCAGTTCCT
GCCACAGCGCGGTGGGCTGGCCGTTGTCCAGGCGTTCCAGGCGCATGCGCAGCGGCTGCC
GCTGTACATGCAGGACCAGTGCATCGGTGCGCACGCGGATTTCCTGTGCGTCTTCTTCCA
GCTGCGCCTTCACGTTCGCCTTGGGCTGCGGCAGCACGATCGGTGCGGCCTTGTCGCCGG
CACCGGTCAGCGTGCCGTTGCGGCCGGCCTGCACGCGGATGATGTCGGTGGCCGGCAGTT
CGATGCGGATGCGCGCGCCCTTGTCGGTCTGCAGGTCCCAGCCCTGCACGCCGTCGCCGC
TGGCGCTGGCGGCAACCGAACGCAGGTTGCCGACCGGCTCGGCCTGGGCCGGCATGGACG
CCAGCATCAATGCCGGCAACAGGGCCAGCATCAGCGGCGAGCGACGAACGCAGTTTTCCA
CGCGGACTCCCAACCCGTTCACCGGGCGTTTCGAAAGCGATTGGGCCGACTCTAGGGCAG
CGATTCGAAAGATGTCAACAAATTGAAAAGAAAAAGGAAGATATATTCCATTGAAACGAA
AGTTGGTGCGCCGCAATACTTTGTGTAATCGCTTGCACACGCCTGTTAAGCATTGTGCGA
TACGGCATCCGGCGGATTCTTGCGTTTTCCCACGTGCTCTGGGCAGAGCGAAGTCGGCGT
CACATTTTCTTTCTTTTTACTTTCGCTATTTGACATTTCGAAAGAAAACACAGATGGTGC
GCTGGCCCAACTGGAACCTGCGAATGGACGTCACCCTGCTTTCCGATGTGTCCGCCTGGC
AGCGCCTTGGCGGAGCCGATACCGCTACCGAAATCGCCCAGCAGCCTGCGCTGTGGGAAG
CCCTCGCACAGGACCTGTCGCGTGCCCGCGACCGCCTGCAGGCCTTCCTCGGCGACAGCC
TCAACGATCCCAACCAGCGCGTGCTGTTCACCGGCGCCGGCAGCTCCGGCTTCATCGCCG
AAATGGTGGCCGACGCGATCAACGCGCAGTGGCCAGCCGATGTGCGCGTGGTGCACACCA
CCAGCCTGCTGACCCACCCGGCGCTGTACCTGCAGCGCGACCGCCCGACCCTGCTGGTCT
CGTTCGGCCGCAGCGGTTCCAGCCCGGAAAGCGTGGCGGCGGTTGACCGCGTGCGCAGCG
ACGTGGATGACGCGCGCTTCCTCGACATCACCTGCAACGCCGATGGCGAACTGGCCCGCC
GTGGGGCCGGCCGTGCCGATACCTGCACCCTGCTGATGCCGTCGGCCAGCTGCGACCGCG
CCTTCGCCATGACCAGCAGCCTGACCTGCATGCTGTTGGCCGCGCTGACCGTGTTCGATC
GTTCGCCGTGGGATGCGCGCGTGGCGCGCCTGAAGCAGATCGCCGCGCTGGCCCGCGAAG
GCCAGGCGCAGTGGGACGCACCGGTGGCGGCGCTGGCGCAGCGCCCGTTCAACCGCATCA
TCTACCTCGGCAGCGGCCCGCTGGAAGCGCTGGCACGCGAGTGCGCGCTGAAGGTGCTGG
AACTGACCGCCGGCCGCGTGCTGGCGCTGGCCAACACCCCGCTGGGCTTCCGTCATGGGC
CGAAGTCGACGCTGGATGGCAACACCCTGGTGGTGGTGCTGCGCAGCGTGCAGCCGCTGG
CGCGCCGCTACGAACAGGACCTGCTGGAAGAACTGCGCCGCGACGGCGTGGCCGGCCAGG
TGCTGGCGATCGGCCCGCATTCGGACATCGGCGCCGATGACGAATACACCCTCACCGTGC
CGGCACTGGACGACCCGTGGCTGGCGCCGGTGTGGCTGGGCTTCGCGCAGCTGTTCGCGC
TGCAGCGCTCGGCCGCGCTTGGCCTGACCCCGGACAACCCGTTCCCGGATGGCACCGTCA
ACCGCGTCGTCAAGGGCGTCACCATCCACCATGGCTGAGCTGATCGCCCACGCCTGCTAC
GGCATCGACATCGGCGGCACCAAGATCGAGCTGGTGGCGTGCGATGCGGCGATGCAGGTC
ACCTGGCGCCGCCGCGTGGCCACCCCACAGGGTGACTACGACGGCTTCCTGCAGGCGGTG
GTGGCGCTGGTGGCCGAGGCGGACGCCGCCCTCGGCCGCAGCGATGCGGCCATCGGCATC
GCCCTGCCCGGCGTGCGTGACCGCCGCAGCGGCCGCCAGCTCAGCGCGAACGTGCCTGCA
CTGACCGGCCAATGCGTGGCGCAGGATCTGCAGGCACGCCTGCAGCGCCCGCTCCACTTC
GGCAACGATCTGCAGTGCTTTGCCCTGTCTGAAGCGCACGGCGGCGCGGCTGACGGCTAC
CCCAGCATGTTCGGCGCCATCCTCGGCACTGGTGCCGGCGGCGGCTTCTGCCTGCACGGC
CGGCTGCTGTCCGGCTTCAACGGCCTGGCCGGCGAATGGGGCCACTGGAGCGTGCCCGGC
CACCTGCTGCAGCGCCACGGCCTGCCGCTGCTGGACTGCGGCTGCGGCCTGCAGGGCTGC
GTGGAGCGCTATGTGTCCGGCAGCGGTGTGGCGATGATCGAGCGGCACCTCGGTGGCAGC
GCCGCCGACGCCAGCGCCGTGATCGCCCTGGCCGAAGCCGGCGATGCACGTGCGCGCAAG
GCGTTGGACATCCACCGCGATCTGCTTGGCCACAGCCTGGCCGCGCTGGTGCTGGCGCTG
GACCCGCACGTGATCGTGCTCGGCGGTGGTCTCTCGCAGTACGCGCCGCTGTACCAGCAG
CTGCCGTCGGCCATCGCTGCCCATCTGTTCAACGGCGTGCAGGTACCGCCGATCGTGCCG
CCGCGCTTCGGCGATGCCGGTGGCGCACGTGGTGCCGCCCTGCTCGCCTGCCAACCCTCG
TTTTCCTGATGTCCGGAGCCTGACCATGTCCCCGTTGCAGACCCTGCTTGCCTCCCACCG
CGCCGGTGCCAACGTCGGCCTGTACAGCGTCTGCTGCAGCAACGAGCAGGTGCTGCGCGC
GGCCATGCGCGTGGCGCTGGCGCATGGCACCGTGCTGCTGATCGAGGCGACCTCCAACCA
GGTCGACCAGTTCGGCGGCTACACCGGCATGACCCCGCCGCAGTACCGCGATTACGTCGG
CACGCTGGCCGATGAGGAAGGCTTCCCGCGCGAGCGGCTGATCCTGGGCGGTGACCACCT
CGGCCCGAATGCCTGGCAGAAGCGCCCGGCCGCCGAAGCGATGACCCACGCGCGCGTGCT
GATCGAAGCCTACGTCGCCGCCGGTTTCCACAAGATCCATCTCGACTGCAGCATGTCCTG
CGCCGATGACCCGGTGCCGCTGCCCGATGCCATCGTTGCCGCACGCTCGGCCGAGCTGGC
CGAGATCGCCGAACGCACCGCCGCCGAACACGGCCTGCCGCCGCCGGTCTACGTGATCGG
TACCGAGGTGCCGATTCCCGGTGGAGAAGCCTCGCTTGCCGAGGGCCTGCAGGTGACCAC
GCCGGCCGCCGCCGCGCAGACCCTGGCCATCCACCAGCAGGCGTTCGACACGCCGCAGCT
GCGTGATGCGTGGCAGCGCGTGATCGCGATGGTGGTGCAGCCTGGCGTCGACTTCGACCA
CAGCAGCGTGCACGAGTACGACCCGGCCGCCGCCAGCACGCTGGCCGACTTCCTGGAACA
GCAGCCACGCATCGTGTTCGAGGCGCACTCCACCGACTACCAGCGCGAAAGCGGCCTGCA
CGCGCTGGTGCGCGACCACTTCGCCATCCTCAAGGTCGGCCCGGCGGCGACCTTCGCCTA
CCGCGAAGCGCTGTTCGCGCTGGCCGCGATCGAGGCCGAACTGCTGCCGGCCGCACAATG
CTCGCGCCTGCCGCAGGTACTGGACGAGGTGATGGTGGCGCAGCCGAAGTACTGGCAGTC
CTACTACCAGGGCGATGAGGCAGCGCTGCGCCTGCTGCGCAGTTACTCCTTCAGCGACCG
CTGCCGCTACTACTGGGGCGAGCCGGCGCTGGTACAGGCGGTGCAGACCCTGTTCGCCAA
CCTGGAACAGCACGCGCCGCCGCTGGTGCTGCTCAGCCAGTACCTGCCGGAACAGTACCG
CGCCGTGCGCGAAGGCACCCTGGCCAACACCCCCACCGCACTGGTGCAGCACCGTATCGG
CCTGTGCCTGGGTGAGTACGCCCGTGCCTGCAGCGCCAACCAGGCCGGAACCCGCACTCA
CCACGCAGGTTCGGCTGCCGCCGTTGCTGCGAACGGCTAATCTCTACCTTTCCCCGCGAC
ACCGAGAATGGCCATGCGCAACACCCGCTCCCGCCGGCAACAGATCCTGCAGCTGCTGAT
CGAGCACGGCTCGGTGCAGGTGGCCGATCTGGTCGAGCGCTTCGGCGTGTCGGCGGTGAC
CATCCGTGCCGACCTGACCCATTTCGAATCGCAGGGCCTGGCCAACCGTACCCACGGTGG
CGCCACGCTGGTGCGCACGCCGCCGCAGGAACAGGACATCCACGAAAAGGACGCACTGAA
CCTGCCGCTGAAGGAATCGATCGGCGCGTGTGCCGCGCGCCTGGTACGGCCTGGTGACAA
CATCATCATCGACTCCGGCTCGACCACGATGACCCTGGCCCGCCACCTGCGCACGCAGCG
CGACGTGACGGTGATGACCAACGGGCTGAACATCGCCTGGGAACTGGCCAACGCGGCCGG
CATCAACGTGCTGCTGACCGGCGGCCTGCTGCGCCAGCAGTCGCTGTCGCTGCAGGGCAG
CCAGGCCGAAGCCAGCCTCAACTCCTACAGCTTCGACACGCTGTTCCTGGGCGTGGATGG
CCTGGACCTGCAGTTCGGGTTGACCACCCATGACGAAGCCGAAGCCCGCCTCAACCATCG
CATGGTCGAGCGTGCACGCCGTATCGTGGTGCTGACCGACGCCTCCAAGTTCGGGCGCGT
CAGCCTGCACCGCATCGCCCTGCTGGATCAGATCCACACCATCATCACCGATGCCGGCAT
CGACGACGCAACCCGCGAGGGACTGCAGCGGCTGGGCATCGAGGTGATCATCGCCGAGCC
CACCGCATGAGCGACACCCGTTCCCTGCATGGCCGCATCCTCACCCCGCTGGGTTGGCGG
CGTGGCCACGTCCACTTCGATTCCCACGTGCGCCAGCTGCAGGTGGACGACCACAGCGGC
GCTGACGATCTGCAGCTGCCGGTGATCCTGCCCGGCTTCATCGACCTGCATGTGCACGGC
GCTGCAGGGGTGGACCTGATGCAGGGCGGCGACGTGGCGCGCACCATCGCCCGCACCCAT
CTGCGCTTCGGTACCACCACGCTGCTGGCGACCACCATGACCGCCGGCCTGGATGAGATC
GAGCACGCGCTGCACGGCGTGGCCGCCACCATGGCCGCACCCGATGCAGACGCCGCCAGC
ATCGTCGGCGTACATCTGGAAGGGCCGTTCATCAGCCCGCAGCGGCTGGGCGCGCAGCCC
AACCGCACCATCGAGGCGACGCTGGCGCTGGTACAGCAGCTGCACGCGCTGGCGCCGATC
CGGGTGATGACGCTGGCGCCGGAGATCGGCGAGCACACCGCGCTGATTCCCGCGCTTTCG
GCAATGGGCATCCGCGTGCAGCTCGGCCACAGCGCCGGTACCTACGAAGAAGGTGTTGCT
GCGCTGCAGGCCGGTGCCTCCGGCTTCACCCATCTGTTCAACGGCATGACCGGCGTCGAT
CACTATCGCCCGGGCATCGCGGCGGCAGCACTCGCGCATGCGCAGTACGCCGAGATCATT
CCCGACCTGCAGCACATCCATCCCGGCGTGATCCGCCTGGCCGCGCGCGCGATCCCGCGC
CTGTACGCAGTGACCGACGCGACTGCCGCCACCGGCATGCCCGACGGCGAGTACGCGCTG
GGCGAGCAGCGCGTGCACAAGTGCGGCGGCTGCGTGCGCCTGGCTACCGGTTCACTGGCC
GGCAGCGCGCTGACCATGGACCAGGCGCTGCGCAACCTGGTGCAGGTGGGCCTGGAGCTG
GCCGATGCCTCGCAACGTGTCTCCACCTTCCCGGCCGACTACCTGGGCCTGGGCGATCGC
GGCCGCATCGCGCCCGACGCCCGCGCCGACCTGGTGGTGCTGGACGCCGAACTGCGCCTG
CAGCAGGTGGTGGTGGGTGGGCGCGTGGCGGATTTGAACGCAACACCAGCCTGACGCACC
GCGCCTTTGTAGAGTCGAGCCATGCTCGACTGCTCTGCCGCGCCATGCGCGGTCAGTCGA
GCATGGCTCGACTCTACAGAAAGCAATCCGCACCGAAACACCTTCTGGGATATGCCGATG
ACTGCACGCACCGCTCCGCGCTGGCCCGTACGCTACCTGCTCTTCATCGGCGGCCTGGGT
GGCCTGCTGTACGGCATCGACATCGGCATCATCGCCGGCGCCCTGCCCTATCTCGAAGCA
ACTGCCAGCCACGCCTGGCAGCTCAGCAGCCAGCAGCTCGGCTTCGTGGTGGCAGCGGTG
CTGCTGGGCAGCGTGCTGTCCTCGCTGTTCGCCGGCATGGTTGCCGACCTGATCGGCCGC
CGCGGCGCGATGCTGCTGGCCGGCCTGCTGTTCACTGCCTCGATTCCGATCATGGCACTG
GCCTCCGGCTACACGCCGCTGCTGCTGGGACGCCTGCTGCAGGGCATCAGTGGCGGTTTG
ATCGGCGTAGTGATTCCACTGTACCTGGCCGAAGTGCTCAGCCCCGAGCGACGTGGGCGC
GGTGCGGCGATGTTCCAGCTGCTGCTGACCGTTGGCCTGGTGCTGGCAGCCCTGATCGGC
CTGTACCACGCTCACGCCGTGGATGCCGCCGCCGAAGCCGTGCGTTCGCTGCCGGTCGCG
CAGCAGGCGCAGGAACTGTTCACGGTGAAGGACCACGCCTGGCGCACCATCTTCTGGACC
TGCCTGGCGCCAGGCCTGCTGTTCTGCGCCGGCATCTTCTGGCTGTCCGAATCGCCACGC
TGGCTGGTACGCCGCGGCCGCATCGATGAAGCCCGCCGCAGCCTCCAGCGCGTCCTGCCC
GCCGCAGATGTCGAGCCCACGCTGGCCCAGATCCAGGCGCCGGAATCGAGCAGCAGCGAC
GGCAAGCGCGATCCACTGCTCAGCCGCCGCTACGTGGTGCCGTTCCTGCTCGCCTGCGTG
GTGCTGGCCTGCACCCAGGCTACCGGCATCAATTCGGTGCTGGCCTACGCGGTCAACATC
CTCAACCAGGCCGGCCTGTCCGGTTCAGTGGCCAACGGCGCCGACGTGGCGATCAAGCTG
CTCAATGCGGTGATGACCGTGGTCGCGTTGCTGCTGGTCGACCGCAAGGGCCGCAAGTTC
CTGCTGATGCTCGGCAGTGGTGGCATCTGCGTGGCCCTGCTGGCCGCGGCCGCGCTGTTC
TTCCAGGCCGAGCGTGGCCGCGCCGATGTGCAACCGCAGCTGCAGGCGGCGGTCAGCGGC
GATGGCCTGCAACTGGTTCTGGATGACGCGCAGTGGCAGCGCCTGAGCAATGGCATCGAC
AGCCAGGGCCGACCGATGCAGCTGACCGTGTCGTACGCGTATGGTGACTTTACCAACGTG
CGCGCCCTGCGCAGCGACAACCTGACCGATCGCGAGCTGCGCATCGAGCGCGCCGGCACC
GTGCAGCCCGACAGTGTGATTGGTGCGTTCTTCCGCAAGCTGCATCTGAACCCGTTCGCC
GACCCGGCCAGTGCCGCGCAGGCGCCGCTGCGCATCGAACAGGCGCGCATCGGCCCGGTG
CCGCCACCGGCACACGGCTGGGCCGTGGCCGCCTGCATCCTGGTGTTCGTCGCGTTCTTC
GCGGTCGGCCCCGGCGTGTGCGTGTGGCTGGCACTGTCGGAGCTGATGCCGAACCGCATC
CGTTCCAATGGCATGAGCATCGCGCTGCTGATCAACCAGTTCGTGTCCACCACCATCGCC
GCCATCTTCCTGCCCACGGTGGGCCACTACGGCTACGCCAGCATGTTCGTGTTCTGGGCG
GCGTGCACCTTCGTGTTCTTCCTGGTAGCCGCGTTCTGGCTGCCGGAGACCAAGGGCAAG
TCGCTGGAGGAGATCGAGGCACGGTTCGCGGGAAAGCGGGGCTGACAGCGCCTGCACCTA
GCGTCGGCCATACCCCATGACATGCCAACGGGGTATGGCACGCCGATGACGCTACGGCAC
GCCGATGGGTGTGGCACGCAGATCGGGTAGAGTCGACTGTTGGTCGACTGCTCTTCGCTC
CAACACCAGGAACGCCGCGCTACGCGCGTGAGTCGACTAACAGTCGACTCTACCGCCTCC
CATCATTTCCCGGTGATGTGCCTGGCAATCTCCTGTGCCTCGGCAATGCTCGGCAGCCCG
CTCAGCATCATCGATTCACCGAACGGGCCTTTCACCGTCGCCACCATCAGCACGCGGCCA
TCCACACTGATCGCTGCTCGCTGGCCCACCAGTGCTGCCGTGCCATCGTGGATGCGTTGG
CGTGCTTCTGGCCGATACCGGATCTGCAGGCCGGGCTCCTGGCCCGCGTCCAGCACATAG
CGCACATCGGCGATATCTGCACTGTCGGCAATCGGCGGCTCGCGCAGCGCCAGGGTCTCG
CCCTGCCACTGCGCTTGCGTGCCCTTGCCATCCGCATCGACCGCGCTCAGGCGCACATCC
ACACCGGGGCGCGGTGCATGGCGCTCGACTGTCTGCACTGCGGGCGTGGCGCCCGGCATG
CAGCCGGCCAGGGTCAAGGCCACGCCCACCAACATCGGAAGCGCCGTTCTCACTTCAGCT
TCCGCAGCTTGAATGCCACCAGCACCTGCAGCAGGCCGTACAGCAGGCTGCCGATACCGA
TCCACAGCGTGGTGACCGCCACGCCGGCATACGGGTTGGCCGCAAACAACAGGCCCAGCA
CCACGGCCAGCACGCCGCTGAGGATCAGCAACCATTCGCCCTGGATCTGCTTGCGCACGC
GGATCGCGAACACGATGCGATAGATGCCGGCCACCAGCAGCCACGCCGCCAGGAACAGCA
CCAGCACGCTGGCCGTTGCCAGCGGATTGATCACCGCCAGGATGCCGAAGCCCAACGAAG
CAATGACATACAGCGCAAGCCAGCCGCGCGAAGCGCCGCTACCGCCACTGATCAGGGCGA
ACAAGCTGATGACACCCTCGATGATGGCCATCACGCCCAGCGTCCAGGCCAGTGCCATGG
CTGCGGACAGTGGCCAGCCGATGGCGATGATGCCGAAGCCGAGAGCGACCAGGCCATACA
GCAGGAGGATCCACCAGCTACGGCCGATTGCCGACAACAGGGGAGACAAGGGGGAATTCA
TGGCTACTCCATCGATCCGGAATCGGGTTCATCGTAGCCCGTTGTGATGAAGAGGGGGAT
CACGGTGGTTCTGGATCGGCTTAGTCTTGGATCGATGTGCCCAGGGATATGAGCGTCAAG
TACCGCGGTCGTTAGATCAAGGCCTGCTTCGACCTTCATTTGGACTCCGCAACCACCCGG
CCGGCGGCAATGTGAGTACTGGTGGTGCTGCTGTCATTCCTCTTCGCACTGTCCAGGCCA
GCTCAGTCCTGCGATGCAAGTCTGCTCTGCGGGTCGCCCCCGGTGTGTCCTGCACCGCTA
CATTCACCGCATGACCCGAAGGACCAAATTATCTCAATTACCCACCCAACCCCTCACGCT
CCATAATATCCTTTAGCTCAACGGCCATCTTTACAGCCTCATCAATTGGAACTCCAACCC
TCAGCTCATACTCCTTCCCATTCAATGTTGCAAATGACTCTCGAATGCATGATAGAACCA
GCTCGAGCTCTCGGGAGTTTAGGTGCAGAATAAGGTCCGCATCGTTAATTCTATCTAATT
TCATTGAACTCTCAGTATGGAACTGATTGAGTCGGGAGAGTGGAGATATAGCCTTTCCAG
TTCTCAGGCTGGAACGCGATTCCTTCTCCACCGTTTGGATTTCTAAAGACAACGGTACCT
GTACTCTCTTGAATATATACCATCCGACCATCTTGCCGATGCCACCGCCACTGGTCTTGG
CGCGGGATTCGTTCTCGATGTCGACAACGGTCAGGCTGCCGGTATCCAGGCGGTTCTTCG
AGGCATCGGCGGTGCTGCCGATCACACCGCCTTCCAGGTGCGTATTGCCGCCTACGGTGA
TGTTGAAGCCACCACTGCCGGCAACGATGCCGCTCTGTTCCTGCACGCTGCGCAGGTGGC
TCTCGACCTTCTGCTGGTCGATGTTGACGCTGCCGCGGCCGCTAGGGATGCCCTGAACAA
ATCCCGAGACGGGCCATTGAAAGCTGATGGACGGGTGTCGCTGCGCTGTACGTCATTGAT
TTTCCGTCCCGTCAGATGCGCAGCGGGCCGCAAAAGTGATCGCGCCAGACCAGGGGCGGA
ATTGTTCAGAGGATCCCTAGCTTCTACATGTTTCTCACCCTTGTTATTTCCCTCTTAGCC
ATGACCCTATTTTTCTGTGAAACTTTTTTGTCGAAGGCAACAGAATTCAAGTCATCGATA
ATTAGTTCAACGTCTTGCTTAGCCAAGAATGGAACCCAAGAAAGCGCCAACCCTATCCAG
TAGTCAGAGTCATGATTCAAGCCAATTTGAACCAAAATAGGATATGGGAAATTCCGACCC
AAATCCGAAATTACATTTTCAAATGGAAACTCAAGAAGAGTAATCGCACGCCTGAGCGCC
TCCTTTCCCTCAAGGGAAAATGATACTGATGGCCCCTCAAGTCGCCACACCCCCATCCCG
TCACTAAAAATGACGAGACCGTTACCCAGGAATTTTCTCTCCGGCGGAATATTCATAAAT
TACATTCCAGCACCATGCTTAATCTCAATCCCATAATTTTTCATTGCCTGTTCAAACTGA
GCGCGAACCTCCGGACTCCAGTTCATCCAGTAGTGCCCGCTATGCTCGTTGGTTATTATC
TCGCCATTCTTCCCCCTGGAGAACATGCCCCCTACTAGTTCCTGGGGGTTCCCACCAATA
CTAGCGCCCAGCTGCTCATGAGGGGAGCCGCCCAGATTCGCCTTAGGCGTACCCACTGCA
AATTTGTTTGTTTTCGGATCGAAAACAAACTCGATCGCCTTACTTCTTGTGCCAGGGAAA
TAGTTTTGGATTGCTGTAGACGATACAGAGCCCGGCTCCAAGGCTAGAACACCATCTACC
GGGCCAGATCCCTTCCAGCTCGGACTACTCTTAACTGCTCGCTCAGTCGTCTCAGCCGCT
GCATTCTGCACCGACTTCAGGATCTCCTCAGATTTGAGCACACCCTGCTTGGTCGCGGCC
CCGGCGATCTCCGCGCCCACTTCACCAACGATCTTCGCTCCAGGCAACCGCACCGGGATC
AGGAACGACGCTGCGCCGATGGCAGCACCGTTGCCGTCGCCCTTGGCTACGCTGGCGATC
ACGGTACCAGCGGCGCCAATGTCGCCACTGAAGGTCCCCATCATCGTCCAGCCGTCACCT
CCCCGGATCTTCGTTCCGCGCAGGTTGTTCAGATCATAGAATTTGAGCTGCATGTCGTCC
TTGGATACGCCGGAGGACAGCAGGGATCCGATGACCTGCCTGTACAGTGCATCGTCGTTG
AGCAGATCGTTGCCATAGAGGTTGAAGTTTTTGTATTCCGCCTCCGTCGCGCCGAACCCG
TATGCCCCGCCCATCCTGCTCAGGAAGTCAGTGGCTTCCAAATCAACGTTCTCGATGCCC
ACCAATCGGGCGACCTTTGCATCAACAAGCGCAGCACCTTCCGTGGTCAGCCTGCGTACC
GCCTCTGCTTCGCTGATGCCTTCCTGGGCGGCGAACGCGGCAGCATTCATGTTGATCCAC
TTCACCTCATCCGGATGCAGCTGCCGATTGAACCGATCCCCGGTCACCGCAATGTTGGCG
CCCGTGCTGCCACCCAGGGCCCCACCCACCATCGCGCTGCCGACTTCCATCAGCGACTGG
TAGTCCTCCCAGCTCAGGCTGCCCTTGTTGTTCTCGAGGAATTCCGAGATCGCGATCTTG
GCCTTCTCCGCACCAGCAGCACTCACCGCGCCGTTCAGCGCATCCGCACCACCCAATGCG
GCCATCGCTGCACCGGCCATGC
>contig00045 len=21790 cov=31.1 corr=0 origname=NODE_45_length_21790_cov_31.084598_pilon sw=shovill-spades/1.0.4 date=20220914
CCAAGCTACTTCTCGGTCGCAAGACCTGGATCCACACGGTCGCCCACGCCGGGCTCTCGG
CACCCAAGGTGCCAGATTGGCAAGAGATAAGATCCACGCCATGCGTGGATGCCTTTGTTC
GCACACCGCGCGAAAAGCAGCCGAGCATGGGCTCGGCTCTACAGTAAATTCCACGCCGTG
CGTCGCTGCGGGGTCAGAGCCCTCGCCTGCAGAGAGGGATCCGACCCCACCATCTCCACG
CTACAGATGCAACGCGATCGCGGCCTCGATCTGCTGCGGCGACTGGAACCCGGCCAGGCG
CGTGCGCTCATCACCGTCACGGAACAGGGACAGCGTCGGCGTCTGCCGCAACCCCAGCTC
CCTGAAGAACGCCTCACCCAGCACTTCCAGCTGCACGCGCAGCAGGGTCGTGCCCTGCCC
CGCCACGCTGTTGGCCACCCGGTGCAACGACATCTCCAGCATCCGGCACCCCGGGCACTG
GTCCTTGTGGAAATCCACCAGCACCCGCGGGTGTTCGGCCAGCAGCTGCAGGAACTGCTC
AGGCGTGGTGGCGTCGATGATCTGCATCGGTGTTGCTCCAATAGTGGGCCAGGACCGCGT
CGGTCCAGGCCTCAATGGCCCCGGCATGGCGTTGACCATGCGGCATCTGTTCGATTTCCA
GCGGCGGGTAGTCGCTGTGGAAGTAGCGGATCAGGCGGTGCACGGCGCCGCAGTAGTACT
CCTGCCCCCACTGCGTTTCACCGGTGCCGAACACCGCCAGCTGCCGTGGCCGCTCGCCGC
GCTCGGCGATGCCGGCCACCCATGCCTTCATCTCCGACGGCGTGCGGCCGGCGTTGTCAG
TCCAGCAGCCCAGCAGCACCAGGTCGGCCTCGTCGGCCGCCAGTGGCGGCGCCTGGCGCA
GGTCGTCCGCCTCCTGCCAGTGCACCGCATGGCCGGCGGCGCGGCAGCGCTCGACGATCT
GCCGGCCGAGTTCGCGGGTGTTGCCGCTCAAGGAGGCGACCACCACCAGGATGCTCAGCG
CGGCGCTGGGCTCAGAGGTCGTCGAAGCCGTTGTCGACGTTGGTCTTCTTGTAACTTGCA
TTGCGCATCTCGAAGAAGTCGGTCTTGGTTTCGGTGAAGTTGTCGGCGTAGGCCTTGATC
CACGGCATCACGTTGTCGGTGGTGTCGCTGTACAGGCGCTCGATGCCGAGCATGCCGGCC
ATCTTGTTGGCGCGGTACTTCACGTAGCGCACCATTTCGTCCACGTCGATGCCGTCGATG
CCATCCAGCACCTCCGACGACCACTGCGTCTCCAGCTCGATGGCATGCTCGAACGACTGG
TGCACATAGGCAGTCAACTCGTTGGTCTGCAGCTCCGGGTTCTCGCCGATGATGGCGCGG
ATCAGCTCGCTGATGAACTTCGTATGCGCCAGCTCGTCACGGTTGATGAAGCTGATGATC
TTGCCGGTGCCGTTCATGCGGTTCTGCCGCACCATGTTGTAGAAGTACGCGAACCCGGAA
TAGAAATTGATGCCCTCCAGGATCGAGGACTGGATCAACGACTTCAGCAGGGTCTCGGCG
GTCTTCTCGCGCATGAAGTCGTCATACGCCCCCATGATCGGCGCATTGCGCTTGATGATG
GTCGGGTGGGTACGGGCAATCTCGAAAATGCGGTTCTGGTTCGGCAGGTCGGTGATCGAG
GCCAGCACGTAGCTGTAGCTTTCGTTGTGGATCACTTCCTGCTGGCCGATGATCGCCGCG
TTGGCGTGCGCAGCCGGGTCGGTGATGTACTCGGCCACGTTGTAGATGAAGCGCGTCTGC
GGTGAGTCGAGCGTGGCGAGCAGGCCGATGATCGAGTCGTAGGCGTTCTTCTCGCGCGCG
TTGAGCTCGCCGTACTGGCGCGCGTCCAGCTTCATGTCGACCTCGTCGGGAATCCAGAAG
TTGGTCGACAGCTCCTTGTAGGCCCGATAGAACGACGGGTACGGGATGTCGTTCCAGTTG
AGGATGCCGCTGGTGCGGCCGTTGATGATGCCGGTGCTGCGGTTGGGATGGCGCGGTTCG
AGGATCTTGATGCGGTCGAGGGGGGTTGCCATGGTTTTATGCCTTCGTTCTCTTTCTATC
GTGTTGCCGGCCAGCGGCCGGCACTACCGTAGATCGCGGGGTTGCCGGCCAGCGGCCGGC
ACTACCGTAGATCGCCGGCGATCAGCTGGAGCACCACTCGCATTCGCTGATGTCGATGTC
GTTGGAGCGCACGTAGTAGGTGGTCTTCAGGCCCTCGCGCCAGGCGCTCAGGTGCAGCTC
CAGCAGCGTGCTCGCGCGGATGGTGCTGGGCACGTACAGGTTGAAGCTGATCGACTGGTC
GACATGGCGCTGGCGGCGCGCGTTCTGGCGCACGCTGGCGAACTGGTCGACCTTGTAGGC
GCCCTTCTCGTAGTACGGCCAGGTTTCCAGCGACAGGCCCGGTGCGGCCACCGGCCGCCG
GAAGTCCTTCTTTTCCTCGTAGTAGAACGCGCTGTAGATCGGGTCGATGGAGGCCGTGGA
GCCTGCAATCTGCGCGGTGCTCATGTTCGGCGCGACGGCCAGCAACCAGCCGTTGCGCAG
GCCGTGCGTGGCCACTTCGCGGGCCAGGCTGTCCCACGCGGCGCCACTGTAGTCGCGGTC
GCGGAAGTAACGCCCGTTGTGCCAGTCACTGCCAGCGAACATCAGGTAGCTGCCCTTCTC
CTTCGCCAGCTGCGCGCTGGCCTGGATGGTCAGGAAGTTGATGCGTTCGTAGAGGCGGTC
GGCCAATTCTTCGGCATCCGGTGATTCCCACTGGATTGCCTGCTGCGCCAGCAGGTGGTG
CCAACCGAACGTGCCCAGGCCGATGGCGCGGTACTTGCGGTTGGTGATCGTGGCCTGCGG
CACCGGCAGCGCATTGAGATCGATCACGTTGTCGAGCATGCGCACCTGGATCGGGATCAG
GCGCTCCAGCACGTCGGTGGCCAGCAGGTCATCCGGCGCACTGATCGCCCGGCCGAGGTT
GATCGAGGACAGGTTGCAGACCACGAAGTCACCGGCGCGGCGTGTGGTGACGATCTGGTC
GCCGCTGACGATCTCCTGGATCATCCGCGTCGGGCTCATGTTCTGCAGGATCTCGGTGCA
CAGGTTGCTGGAATAGATCATGCCCGCGTGCTTGTTCGGGTTCCGGCGATTGACCTCGTC
GCGGTAGAACAGGAACGGGTTGCCGGTTTCCAGCTGGCTGAGCATGATCCGCTTGAACAG
ATCGATGGCCTTCACCGTGCGGCGGCTGATGCGCTCATCGGCCACCAGTTCGGCGTAGCG
GTCGCGGAAGCTGCCTGAGCCGCGCTTCTCGTCGTAGAAGTCCTGCAGGTACCAGCCCTT
GGCCTGCTTCACCTCGTGCGGGTCGAACAGGTACCAGTCGGCGCGGCGCTCCACCGCTTC
CATGAACAGGTCGGGCACGCACACCGAGGTGAACACATCGTGCGCGCGCAGGCGCTGGTC
GCCGTTGTTGAGGCGCAGGTCCATGAAGGCTTCGATATCGCGGTGCCAGATGTCCAGGTA
AACCGCCACCGCGCCCTTGCGCTGGCCAAGCTGATCAACCGACACCGCGGTGTTGTTGAG
CTGCTTGATCCACGGCACGACGCCGCCGGACGAATTGGCCACGCCACGGATCGGTGCGCC
GCTGCTGCGCACATAGCCCAGGTAGGCGCCAACGCCGCCGCCATGCTTGGACACGCGGGC
GATATCGGTGTTGGAGTCATAGATGCCCTGCAGGCTGTCGTCCACCGTGTCGATGAAGCA
GCTGGACAGTTGCCCCCCCACCTTGCCGGCCCTGGCCAGGGTCGGTGTGGCCACGGTCAT
GTACAGGTTGGACAGCGCCCAGTACGCCTCGCCGACCAGCTGCATGCGCCGCTCACGCGG
CTTTTCCTCCTGCATCAGGTACAGCGCGATGGTCAGCCAACGCTCCTGTGGCAGCTCGTA
GACCTCGCGGCTGCGGTCGCTGGCCAGATAGCGCGTGGCCAGCAGGTACAGGCCGTTGTA
GGCGAACAGGCGGTCGCGTTCCGGATCGATCATCTCGCCGGCCTGCTGCAGCTCTTCCTT
CGAATAGCAGCGCAGGATGTCATTGCTGTAGATGCCGCGGTCAGCCAGGCTTTCCTGCAG
ACCCACGTAGGAGCCGTACTTCAGGCCGACGTCATAGAAGCGGTTGCGGCTGGCGCGCTT
GTACAGGCGGCGCAGGTAGATGCGCGCGGCAAACTGTTCCCACTCGGGTGCAACCAGGTC
CACCCGCGACTCGGCCTCGCGGATCAGCAGATCGACCAGGTCATCGGCGCTGATGCTCGG
TTTGCGTTCGACCATCGACTGCACTACACGGCGATAGTCGCTCACGTCCAGCTGCGGGAA
CTCGGCATGCACGGCGTCGATGCTGCGCTGCAGGCGCTCGGCCTCGAACGGCAGGCGACG
GTTGCCGGCCTCCTTGGTGATCCAGGTCGGCACGCGCTCGCCACCGGCGCGCAAGGCGTC
GCCAGCGCCGGCCAGATCGGCCACGCGGAAGGTACTGTCGGTCATGGTGGTGAAACTCCA
GGCTCGCACGCGCGTTGGCGGTCGATGCCATGGCGGCCCTGAACGCGATACCGGCGCACG
GGGCGAACGGGTGGATTGCCAGGGCACGGGAACGTAGGTCGTCGGCATCTGCCTGCGCCT
GCGGCCGGTATCCGGGCCGTGGGGGCGACCTGCGTCCGCACGATGGCGGCCGCGTCGACA
CGGCAAGCCTTCAGGGGCGGGCCGCGGGACGTTTGCTGCATGTCCGGCGGCGGCGGCTGA
CCGGGAGTGACGGCCACAACATAGTGGGGATATCCGAACTCGTCAACACAAGATGCGGTA
ATCAGAACATGACGCGACGATCAGTCGCAGGATGCCGTGTTGCACCTGCGGCGCCTTGTC
GACAGCGCCTGCGTCCCCAGTTCGGTACAACATCAACTTTCCCCGGATCACCGCCCATGC
GCGCTGCCCAGTACCCCTCCTTCGGCGACCCAACCGACGTCCTTGCCATTGCCGATGCGC
CGCTGCCTGAGCCCGGCCCCGGCGAGGTGCGCATCCGCACCGTGCTGGCCTCGATCCACA
ACCACGACCTGCTGACCGTGCGTGGCCTCTACGGCTACAAGCCGACGCTGCCGGCGATCG
GTGGCAGTGAAGCATTGGGCGTGGTCGATGCACTCGGCGACGGCGTCGACGGCCTGCAGA
TCGGCCAGCGGGTTGCCGCCGCCTCGGTACACGGAACCTGGGCCGAGGCGTTCGTTGCAC
CGGCACGCATGGTGATTCCGATGCCGGAGGCGATCCCCGACGAAATGGCCGCACAGCTGA
TCGCCATGCCGCTGAGCGCGCTGATGCTGCTGGAGTTCCTGCACGTCGAGGCGGGCCAGT
GGATCGTGCAGAACACCGCCAACGGCGCGGTGGGCAAGTCGCTGGCGATGCTGGCGCGGG
CGCGTGGCGTGCATGTGGCCAACCTGGTGCGCAATGCCGAGGCAGTCGCGCAGTTGCAGG
CGCTGGGCATCGATCATGTATTCGACACCTCGCTGGACGGCTGGAAGGATCGCGTGCGTG
AGGCGACCGGCGAAGCACAGGCTGCGGCCGCGGTGGATTCCATCGGCGGCGACGCCAGCG
GTGACCTGGTCGACCTGCTCGGCCACCACGGCACCCTGGTGTCGTTCGGAGTGATGAGCG
GCGAACCGATGCGCATTCCCGCCGGCGGCCTGATCTACAAGGAAGCCACGGTGAAGGGTT
TCTGGGGCAGCAAGGTCAGCCAGGCGATGGCGGTCGAGGACAAGCGCCGGCTGGTTGGCG
AACTGCTGAAGCGTGCGGCGAGCGGCGAACTGACCCTGCCGGTGGAGCAGATCTTCGCAC
TGGACGACATCGCCCAGGCAGCGAAGGCTGGCGCCGGTTCGGGCCGTAACGGCAAGGTGT
TGCTGCGGCCTTGATGCCTCAGCGGATGGCGCTGCCCCGGTAATGGCGCTGTCCCGGTAT
GGCGCTGTCCCGGTAGAGTCGACTGTCAGTCGACTCTCGCGCGTAGCGCGGGGGGATGAG
GCTTCTTTCCACAGGGAAAGGGCTGTGACCCTGCAGGGTGTGCGGACCAACAGTCCGCAC
CCACCAAAGATCGGTGCCGCACCCACCGAGTGGGTCTGCTCCAACGGAGGCACCGACTTT
CGTTAAGAACCTGTGATGTATAACTGAATGCGCTTTCGTCATTGGAAGGCGCACGTGCCT
GCGTGCGGTACTGACGGCTCCTCCCCCGTTCGGCGTTGTCGCTTCCATGTACCGCACCAC
CCTGAACCTGCTTGCCGGCGCGATTGCGTTGGGCCTCACCGCCGGCGCTGCCGGCGCCAC
TGAATCCGCCGACACCGGCAAGGACAGCACCACGCTCGGCGCCGTACTGGTGACCGGCTC
CAACATCAAGCGCAGCGATACCGCCGGGCCGAATCCGGTGCAGATCGTCAGCCGCGAACA
GATCGAGCAGACCGGCCGCTCCACCCTCACCGACGTGCTGCGCAACCTGTCGGCCAATGC
CGGCAACAGCTTCGACGAGCAGTACACCGGCAGTTTCGCCGCCGGCTCGGCCTCGATCGG
CCTGCGTGGCCTGTCGCCGAAGAACACGCTGGTGCTGGTCAACGGCTATCGTGTGTCCAA
CTTCGGCTTCGCGCTCAACACGCAGGACACTTTCGTCGACCTCAACGCGCTGCCGATCAG
CGCAGTGGAACGCATCGAAGTGCTGAAGGATGGCGCCTCGGCGGTGTACGGTTCCGATGC
CATCGCCGGCGTCATCAACATCATCCTGCGCAAGAACTTCCAGGGCGTGGAAGTCGGCGG
CGGCTTCGGTACCGCCACCCAGGGCGGCCTGAACGAGCGCAAGGCCAACCTGCTGGCTGG
CTTCGGTGACCTCGAACAGCAGGGCTGGAACGTGCTGTTCGGGCTGGACCTGCTCAAGCG
TGATCGCCTCGACGCCGACCAGCGTGCCTACACCCGCAGCGGCGATTTCCGCGACAAGCC
CGGCGGTCGCCTGGCCGGTTGGTCCACCGCCGGTGGCAACTGGCTATCCAACCCGCGCGC
ACCGCAACCGTTCGCCAACTGCCCGGATGGCAGCCAGCTGCGCCCGTACAGCGATTTCGG
CAGCACCCTGCCCGGCCAGGCCTGCGCCTTCAACGCGCAGCCGTTCAAGACCCTGCAGCC
CGGCGCCGAGCGCCTGCAGGCGTCGTTGAGCGCGACCTACCGCTTCAACGACAGCGTCGA
GGCGTTCGCCGATGTGCTGTACAGCCACAACAAGGCCGACCAGATCTTCAGCGCGCCGCT
GACCGTCGGCCCGGGCCTGCGCGCGTACAACCCGGCCACCGGCACCCTGATCGACGTGCC
GGCGGTGCTGCCGGTCGGCCACCCGAACAACCCGGGCAGCGCGCCGCTGCCGTTCGAGTA
CACCTTCTTCGATCTCGGCCCGCGCCTGAAGGACAACACGCAGGTGTTCTACCGTGCGCT
GGCCGGCGTGCGCGGCAGCGGCGAGCGATGGGACTGGGAAGTGGCGGCGCTGACCTCGCA
GAGCGCGCAGCGCGAATACGTCGACAACTTCGTCAACCGCTATGCGTTCGAACAGATCCT
GCGCGATGGCAGCTACAACTTCCTCAACCCGTCCAGCACGCCGGCGGCGCTGGATGCACT
GCGCCTGCAGACCAAGCGTCCGGGCTGGTACAAGCTGCATTCGTTGAACGTGAAGGCCTC
GACCTCGCTGTGGGAGCTGCCGGCCGGCGCGGTCGGCTTCGCCTGGGGTGCCGAGTTCCG
CAAGGAATCACTGGACGCGCGCACCAGTGCGCAGGTGCTGTCGGGCACCGAACTGCGCCC
GGCCATCAACGTGGTCAACGGCGAGCGCCAGGTCAGCGCCGCCTACGCCGAACTGAGCGT
GCCGCTGCACCGCACGCTGGAGCTGCAGGTGGCCGGTCGTGGCGACCACTATGACGACTT
CGGCAACGCGTTCTCGCCGAAGGTGGCGCTGCGCTGGCAGCCGCTGGACAGCCTGCTGCT
GCGTGGTTCGTTCTCGCGTGGCTTCCGTGCACCGTCGCTGCCGGAGATCGCGCCGGGCCA
GACCGTCAGCTATGGCTCGGTGATCGATCCGCTGGATCCGCTGCAGCCCGGTGGCAGCCG
TGGCGTCACCAACATCCGCACCGGCAATCCGGACCTGAAGGCCGAACGCTCGCGCAACTT
CAACGTGGGCGCGGTGTGGTCGCCCGATGGCGATACCAGCATCGGCCTGGACTGGTACCG
CATCGAACAGGACAACCTGGTCAAGCCGGACAGCGCGCAGTTCATCGTCGACAACCCGAC
GCTGTTCCCCGGCCGCGTGCAGCGTGATGCACAGGGGCGCATCCAGTTCATCACCAACCA
GTATGCCAACCAGGGCGAACTGACCACCTCGGGGCTGGATCTGGAAGCCAACCGCACCTT
CCGCACCGAAGGCTGGGGCAACTTCACCGTGGCCGGCAGCTGGACCCATCTGCTCAGCTT
CAAGCAGCCGCTGGTGGCCGGTCAGGCACCGTATGAAGGGGCCGGCAACAACCGCCACGG
CGCACTGCCGCGCACCCGCGGCACCACGTCGCTGAACTGGGCAGTGGGCGACTGGAGCAG
CACGCTGAGCCTGCAGTACGTGAGCGGCTATGACCAGCGTGTGGCGACGGCCACCAGCAA
CCCGGGCCTGCGCGACCGCATCAAGCCGTATCACCAGCTGGACCTGTACGTGGCGTACGA
AGGGATTCCCAACACCACGCTGTCGCTGTCGGTGCTGAACCTGACCGACAAGGACCCGCC
GTTCGACCCGGCCGGTGGCTGCAATGGTTTCGACATCAGCCAGTACAACCTGCGCGGGCA
GTTCATTTCGCTGGGGGCGCGCTACCGGTTCTGATGCGCCAACGGGGCGGCGGTGATGGG
CCGCCCCGTTCGCGTTGCCGGCCAGCGGCCGGCACTACCATCACCGGCTCAGGTGCAGGA
ACTGCAGGTGCCGTTCGTACTGGCTGATGATGTCGTTGATGATCTGCTTGCGGCTGTAGC
CCACCAGGTCGTAGTCCTGGCTGCCTTCGAACAAGTGCACCTCGGCGCGGTAGTAGCGCT
GGTTGCGCAGCTGCTGGGCCGCGAACGACGGGGTCAGGTAGCCACTCAGGATCACCCGGT
ACAGGAAGTCCTGCTGCTCGCCGTGATTGACCGTCAGCTCCATGTCGCCGGCCTCGAAGC
GCGTGGCCACATCCCAGCCCTGCCCGCGCAGCTGTTCGGCCACCGCTTCCATCGCTGGCT
TCACCGTGTCGTCCATGAAGCGGTAGACCTGGTCGCGCACCGGGAAATGCATGGCCTGGC
TCAGGCGCTGGCGCCAGCCCTGGTGGTGGCGGTCGTCGCCGATCAGCGGCGAGGGCCGGT
ACTGCAGCGCGCGCTTGCGGTGCGATTCGTCACTGAAGGCGCGGGTCAGCCCCCACATCA
TCAGCAGCAGCACCGCCGAGAACGGCAGCGACGCCAGCACCACCGCAGATTTGAGCGCAT
CGATGCTCCCAGCCAGCAGCAGCCCGGCGGTCAGTACGGCGATCACCGTGCCCCAGAACA
CACGCAGCCAACGCGGACCATCATCCTCCGGTGCACCGCCATGCGAGGACAGCGTGGACA
ACACCACCGCCCCCGAGTCGGCCGAGGTCACAAAGAAAATGAAGCTGACCAGCACCGTCA
CCGCGATCACCGTGCGGCTCCACGGGTAGCCATCGAGCAGTGCATACAGCACCGTCGGTG
GATCATCCACTGCCAGCTGTGCCAGTTGCTGCTGCCCGTGGTGCAGCACCTGGTCCAGCG
CGCTGTTGCCGAATATCGACAGCCACGCCAGGGTGAAGCCCAGCGGAATCAGCAGCACGC
CGAACACGAATTCGCGGATGGTGCGGCCACGCGAGATGCGCGCGATGAACAAGCCGACGA
ACGGCGCCCAGCCGATCCACCAGGCCCAGTAGAACACCGTCCAGCCACCCAGCCATTCCG
GTCGGCCGCCATAGGCGTACACATCGAAACTCTTGCCGACCACGCTGCCCAGGTAGTCGC
CCAGGTTCTGCATCAACGTGCTGAGCAGGTACTGGGTGGGGCCGGCGCACAGCATGAACA
GCACCAGCGCGATCGCCAGCAGCATGTTGATGTTGGCCATCCAGCGCACGCCCTTCTCCA
CCCCGGACACTGCCACGGCCACCGCCGCGCCCATCATGCTGACCACCAGGATGATCTGTA
CCAGGTTGGAGTGCGGGATGTTGAACAGGTGCGACAGGCCGGCATTGAGGTGCAGCACGC
CGAAGCCCATGTCGGCGCCGATGCCGAACACGGTGGCGACAATGCCCAGCGCATCCACGG
TGTAGCCGATCGGGCCGTTGATGCGCTTGCCGATCAGCGGGTACAGCGCCGAGCGCAGGG
CCAGTGGCAGGTTGTGGCGGTAGGCGAAGTAGGCCATCGCCATCGCCGCCAGCGCAAACA
CGCCCCAGCCATGCAGGCCCCAGTGCAGGAACAGCAGCTGCATGGCCTGGCGCGCGCCGG
CCTCGCCCGCGGCCGGATCGCCCTGCGGCGGTTGCAGGTAGTGGGTCAGCGGTTCGGAAA
CGCAGAAGAAGAACAGGGTGATGCTGATGCCGGCGGCGAACAGCATGCCGGCCCAGGAGA
GGTAGCTGAACTCCGGCTCGTCATGATCGGCACCCAGCTTGATGCCACCGTACTTGGACA
GCGCCACCCCCACCACGAACACCAGGTAGAGGGTCATCGCCAGCAGGTAGTACCAGCCGA
CATTGAGTGCGGCCCAGTCCTGCGCCTTGACCAGAAGGCGCCCCGCACCGAGCGGGAACA
GGCTGACGAACAGCGCGAACGCCACGACAACGATCGCCGCGAAGGCGAACACAGGCCGAA
GGGTGCGCACCGGGGATTGTTGCGGCTCCAGTACATCCATGGGGCGGCGTTCTCCGGTAG
ATCAAAGGGTTAGCCCACGGATTCTGGCTGAACCGCAGTGGACAGAGCATGAAGTTGCGG
CCTGCGGTCACAGGCCTGGTCCACCATTCCGTGTTATCACGCGCGCGGATCGGGGTCAGA
TCACATCCGGCGCCCCCGCTCCACGGGAGGGACGGATGTGACGTGATCCCTTGCAGAGAA
ACCGGCGGTTTAGGCCCGACCGGCACAGCCGGATCAGGCCAGCGCGCGGCGCAGGATGAG
CACGCTGTCGCCCAGCCCCCTTGCGCGGCAGCCAGCGAAGCGGCACAGCGCCGGCAGGAA
CCACAGGCGGCACACCGCACCACGTAGCAGCTGCTGGACGTCAGGTCCGGTCTGCCGCAG
GCAGTGGCCGATCACGGCGACCAGCGCGCCGGCGGGCAGCCCCGCATGGCGGACACTCCC
ACTGATGAACAGCAGCCAGTCGCGCGCCTGCGCTTCGGCCAGCACCATCACCTGCAGGGG
ATCTTCTTCGAGGTCGAGGAAGCGTACGCAACCCGCCTCATCCACCGCGATGTTGCGCGC
CACAGGCTGGCCGACACAGCAGCCGGCCCAGTGCACGCGCAGCAGCTCGTTGGCGGCAAG
CCGCATCAGGTGCTCGGCTTCTCCGGGCCCGCAACAGCGCAGGCGCTGCGCCAGACTCGG
ACCACCATCCTCCAGCAGCAGGGCGGTTTCACCATGGCCCAGCACGCAGGGCACCGGCAC
CCCATGTGCGGCCAGCTCGCGCAGCCGCCGGCGCTCCAGCTGGCAGGCCTGTTCGGCCTT
CAATCGCGGCGGGGGCCGCAGGCAGCGCAGACCGAGCAGGCGCACGCCGAGGTCCAGCGC
GGCCAACGCCAACCAGCGCCGCTCGCCATCATGCTGCTTCAGCCAAGTCCGTCGACCGGC
GATCTGCAAGGGTTCGACCATCTTCAGTCTCCCTGCCCTGCACGGGCCAGTCCTGCACCG
GCCACCATCGTGCCTACGTACTGTCTGCATCGCATGCAGGGCCTGTGCTGCTTGTGTAAC
GACCGGTAGTGCCTGTGCACGCTTCAGTACTCCACGCGCCAGCTGAGCTGCAGCAGGTCC
AGCCCCGGGTTGGGCTTCTTGATGCTTGCGTTGGAGTAATGCGAGTAGCGCAGCGAGACG
CTGTGGCGTTCGGCTACTTGCAGTCCGATCCCCAGGTGGTCACCGAACTGGAAGGCGGTA
CTGATGCGACGACCGCCAACACGGGTGGTATCGAACACGGTCGGGCCGACCCCAGCTTCG
ATGAACAGATGTGCGTTCGGCCACCAGCGCAGCATCGGGATGGCACTGGCCTGCCAGGCG
TGCTGACGCTGCGGATCGCTGGCCTGCCACCGCGCAAAGCCCAGCTCCATCGCCAGCTCC
AGTTGCCGCCCCGATGCCAGCTCACGTTGCCAAAGTGGGCCACTGTCCCAGATCACGCCT
GCCCGCTGGTAGTCACCACGGCCATGGCCCAGCTGCAGGCCTATCGAAGGGCTGGTTTCT
GCCGCCGCCGGCAGGACCGGCAACAGGGCCAGCGTGGCAATCCAGGACAGGCGGCGCCGC
CGCCGCAGGACGGCTCGGGGAACGGGGAAGACAGGCAGAATCACGCGACAACTCCAGGCG
GGAGCCGCACGCCACCCTCACGCCGGCAGGAACCGGCGCGTCACAGGACGTGGGCTGGGG
ATGACGTGAAGGCAGGCGCGTCCACGGAAGCGCCCGTCACCCGCAAACGCGCAGATGACC
GCTTCGACATACAGCCTGGATCACGCCCCCGCCTCGATCCTCGTCACGCGGTATCCGCTT
TGTAAGGGATTGTCAGCGCAGCGCCGAAATCGGCCAGCGAACCACGAACGACGCGCCGCC
CAAGGCGCTGTCCTCCACCCGCACACTGCCGCGATGGCAGGCCACGATGCGGGCGACCAT
CGCAAGCCCAAGGCCCACGCCACCGGTATTGCGCTGGCGGCTGAGATCAAGCCGGGTGAA
GGGCTGGAACACCCGCTCGCGATCGGCCGCGGCAATGCCGGGACCGTCGTCGCAGACACG
TAGCTGCCAGTGGTCGTCCTGCTGCTGCAGCTGCAGGCGGATCCGCGAATGCGCATGGCC
CAGTGCGTTGCGCAGCAGGTTGAGCGTGGCCCGCCCCATGTAATGCGGGTGCAGCTGCAC
CTGTGCCGGCGCGCCATCTGCTACTTCGCATTGGATGCCACTGCCCTGCGCATCGCGACT
GATCGCACGCAATTGGTCATGCAGCCAGTCGCGGGCATCGACCGGCTCCTGCTGCAGCCG
GCTGCCTATGTGCTCCAGCCGCGCCTCGAACAGCAGCTCGCCGACCAGCTCATCGAGCCC
TTGCAGGTCCTCGCGCATCTCCTGCTGCAGCTGCCTGCGCGCCTGCGCATCTTCCTCCAC
GGCCAGCAGGCCCAGCTCGAACTGCAGGCGCGCGATCGGTGTCCGCAGTTCATGCGAGAC
ATCGTTGGTCAACTCGCGCTGACGTGCGACCAGACCAGCGATGCGTTCGCCCATCTGGTT
GAACTGACGGGCCAACGGCGCCACGCTGGAGCGAGGTGAGATCGGCGCACGGGCATCGAG
GTCGCCCTCGCCCATACGCTTGCTGGCCGCTGCCAGCCGCTGCAGATCGCGCCAGGTTGG
CCATGCCCACGCCATCAGGAACGCAGCCGACACCGAGACCATGAGCAGCACCGCCAGCGC
GATGGTGGTCGGGTCCAGCGGCGGTGAACTCGGCAGCCTCAGATGCAGCCACTGCGCTGG
CGCAGCGGCGTGCCCGGGGAGCAGCCGATAGAAATCCTGCTGGTCATTGCGGGCGAGGAT
GCCGTACTCGAGCAGCACCTGCTGCTCCTCCGCGCGCGGCTGCACAGCGTCGGACGCCAG
CAGTTCCAGCGCCGGCCCATAGTGCGGCGCCAGACGTTGCAGTTCGGCCGCGCGATCGAC
AGCGCTGCGGTCCTGCAGCAGTTCGCCCAGGGTAAACAGGGGGCCGCGCACCGCATCGCG
GTAGTAGACGTCAGCATCGTCGCTGAAACGCTCCTGCAGCAGCAGTGGCACTGTCCAAAG
CGCCACGCCGAATCCAATGCTCGCGAGCACCAGCAGCCGCAGGAAGAAGCGCAGCACGTC
AGGCCCCGGCCGGCAGGAACAGATAGCCCTGACCGCGCACGGTCTTGATCCTGGCCGGAT
CGCGTGGATCGTCCTGCAGCTTGCGCCGCAGCTTGCTTACGCACATGTCGACGCTTCGAT
CCAGCCCGTTGAAGTCGATGCCGCGCACACTGTTGAGCAGATCGTCACGGCTGAGGACTT
CGCCGCTGCGACTGGCCAGCGTCCACAGCATCTCGAACTCGCCGGTGGTCAGCTCCAGGC
GACGGTCGCCCAGCTGCACCCTGCGGCTACGACGGTCGATGTCCAGCGTATCGAAGCGCA
ACCGCTGCTCGTTGGGCTGTGGCTGCGCCGGGCGGCGCAGCAGCGCGCGCAGGCGTGCCA
GCAGCACCGGCGGCTCCACCGGTTTGATCACATAATCATCGGCGCCGGACTCCAGACCCA
GCACATGGTCCAGCGCGTTGTCGCGCGCGGTCAGCATCAGCACCGGTACATTGCAGAAGT
CGCGAAGATCGCGGCAGACCTGGAGGCCATCCCGGCCCGGCAACATCAGGTCCAGCACCA
CCACCTTCGGTTGGAACGCCTGCACGGCCGCGCAGGCCTGGCTGCCGTCGTGCACGCAGT
GCACGTGATAGCCGTGGGGTTGCAGATAGCGGCCAATCAGGCCGGCCAACTTCAGATCGT
CTTCCACAAGCAGCAATCGGGTCATCGAGCTCCGTCTCATCCGGCGCCCGCCGTTCGTTG
GCGGGCGCGGCCGATTGTACCCACCGGCGGAAAGGCCGCATCGGTCGGAAGTCCCGGATC
GTAGCCTGCGTTGTGTTCAGGTCATCACATGCACCGCGCACAGCTTGTTGCCGTCCGGGT
CGCGCAGGTAGGCCAGGAACAGCTGGCGCCCGGCCATGCTGCGGATGCCAGCCGGGTCTT
CGATGGCCGTACCGCCATGGGCCACGCCAGCATCCTGCCAACCGCGCACGGCCTCGGCAC
TGTCGAGGGTGAAACCAATGGTGCCGCCGTTGGCATGGCATGCAGGCTGCCCATCGATGG
GCGCGGTGACGCCGAACATCCGCCCATCCTTGAAGTACAGCAGCCGACCCTTTTCGTCGA
ACACACCCGGACGTGCCCCCATCGCGGCGAACAGGGCATCGTAGAAGCGGCGCGCGGCAT
CCATGTCGTTCGTTCCTACGGTGATGTGGCTGAACATGCGGGCACTCCTTGTGGAAAGCC
GCAGTGTCGGCGAGCACGCCGGGCATCGCAAATCCGGCGATCTCCCCCGCTGCGGCATGC
CTAGGATTTGTCGTGCGCCGCCCGATCACTCTATAATGGGAATCATTCTCATTAATGGCC
CATGCCGATGGCCGTGCCCGCCGCCTCCAGCACCGCGCTGGCGGGGTTCTACCGCGAACA
CCATGGCTGGCTGCTGGGCTGGCTGCGCCGCCGCACCCACAACGCCGACTGCGCCGCCGA
CCTGACCCAGGACACCTTCCTGCGCCTGCTCAGCCGGCGCGTCGATCCGTCCGAACTGCG
CCTGCCGCGCGCCTATCTCAGCACCATCGCGCACGCGCTGCTGGTCAACCACTGGCAGCG
CGCGGACCTGGAGCGCGCCTATCTGACCGCGCTGGCCGCACAACCGGAGCCGGTGCATCC
CTCTGCGGAGGAGCGCACGCAGGCGCTGCAGCTCCTGCATGCCATCGCTGACATGCTGTC
CGGCCTGGCCGAGCGGCCACGGCGTGCCTTCCTGCTTGCCCGGCTGTCCGGACTGGGCTA
TGCGGAGATCGGCCAACAGCTGGGCGTGTCCGAGCGCATGGTCAAGAAGTACATGGCGCA
GGCGATGCTGCATTGCCTGCGCCTGTCCGGCGACGCGGCGGCATGAGCGCGGCAGTGGCC
GGCCCGGCGCTGGAGCAGGCGGCAGAGTGGTTCGCGCTGCGCCAGCAGGGCTGGAGCGAC
GACGACCAGCAACACTGGCGTGCGTGGCTGCACGCCGACGCCGGTCACGCCGACGCCTGG
CGCCGGGTCGAGGCGGTCTGGCAGTCGTTCGCCCCGCTATCGGCAACGGCGGCAGCAACG
GCGCTCGATGCTGCCGGCCATCGCCGCCGCCGCGCACTTCGCAGTCTCGGCGGCGCACTC
GGCATCGGTGCGGTCTCGCTTCTCGGCCTGCACGGGCTGCAGGCGCAGCGCCACCTGCAG
ACGCAACGCACCGCTGCCGGGCGCACCGGTCATTGGACGCTGGCCGATGGCAGCCAGTTG
TGGCTCAACGCCGGCAGCGAAGTGACCGTCGACATCGGCAACGGCAACCGCGCCCTGCAT
CTGCTGCGCGGCGAACTGCTGCTGCAGACCGGCCACCAACCCGCATTCGTCGGCCTGCCC
CTGACCGTGCATGTACCCGGCGCGCGCCTGCAGCCGATCGGCACCCGCTTCGCGGTCGGC
CGCGAAGCCCAGCACAGCCGGTTGGACGTGTTCGAGGGCGTGGTGCGGTGCCTGCCGATG
TTCGGCGCGGCGCTGGATGTGCCTGCGGGAAGTGCGCTGCAGATCGGACCGATGGGGGGA
CTCACAACGGTCGCTGCCGATCCACTGCGCGGCGATTGGCAGGACGGACGCCTGCGGGTG
CAGGACACGCAACTGATCCGGGTGATCGACGAACTGGCCCGTCACCATCGGGGCTATCTG
GGCTGTGATCCGGCACTGTCCGCATTGAATGTCACCGCGGTATTGCCGCGCCTGGACAGC
CTGCAGGCCCTGAAACTGCTGGCGCGCGCCCTGCCGATCCGCATCGAGCAGCGCTGGCCA
TGGTGGACCGTTGTGCGTCCGCGTTGAAATCGCGGTTCCCTTTCTGCGCGCTCGGCGGGC
CCTACAAGGGAACCCATTGCGGATGGCGCCGCCCCCATGAAACTACCCTGCCCTTCCCCT
CGCCCGCTTGCCATCGCGCTGTGCCTGGCCCTGGCCACGCCGTGCCTGTTGCCGGCCGCC
GCCCACGCACAGAATGCTGCCTCCGCCGTTCGCTGGCAGATCCCGGCCGGTCCGCTTGAC
CAGGCCTTGACCGCGTTCGGTCAGCAGTCCGGCCTGTCCATCGCTGCCGATGCGCGCCTG
ACCCGCGGCCGGCACAGCGGTGGCGTGCAGGCCTCGCTCAACACCGAGGCCGCGCTGGCA
CAGCTGCTCACCGGCACCGGCCTTTCGTTCCAGCGTGATGCCAGCGGCGTGGTGCTGCAG
GCCGCCCCGGCCACCGACGCCGGCGTACGCCAGATCGGCACGCTGCGTGTGACCGGCCAG
GCCAGCGAAGGCGCTTCGCCGTGGGGGCTGGCCGATGCCGACGCCGTCTACCGCGACAGC
GGCTCGCGCGTGCACCTGGACCACCAGCAGCTGGAACGCTTCCGCGGCCAGTCGATCGGC
GATGTGCTGGCCGGTGCGGTGGGCGTGCACACCGCTGACGTTCGCAACGGCGGTGCGCTG
GACGTCAACATCCGCGGCCTGCAGGGCCAGAACCGGGTGCCGGTGATCATTGATGGTGGC
CAACAGGCCATCGATGTCTATCGCGGCTATGCCGGCGTGCAGCAGCGCAGCTACCTGGAC
CCGGACCTGATCAGCGCGATCAGCATCGAAAAGGGACCGAGCCTGGCCGCCAATGCCGCC
AGCGCGATCGGTGGCGTGGTCTACATGGAAACGCTGAAGGACGAGGACATCCTCGACGAC
GGCCAGGCCTGGGGACTCCGCGTGCGTGGCGGCGTGGCCGACAACAGCATCGACCGCACC
CGTACGTTCAAGCAGATCGCGCGTGGCAGCGACAACCGCAACAGCCTGCGCGACCCGCGC
GACTGGAACGGCAGCGTGGCCTTCGCCCAGCGCGGCGAAGACTGGCAGCTTGTCGCAGCC
TACGCACGGCGCCGCCAGGGCAACTACTTCGCCGGCAGCAACGGCGCCCACCGCTACGAC
GACCAGCACCTGTCCAGCGGCGGTACCGGCATGTCCAGCCAGGCCGTTTCCAAGCTGTAC
CACCCGGGCGATGAAGTCCTGAACACCCACACCGACAACGAATCGGCGTTGCTGAAATTC
ACCTGGACGCCCGACCCGGACCAGCGCCTGGAGTTGAGCCACCGCTTCTTCAACTCCAGC
TTCGGCGAAATCATGCCGTCGGCGATCGGCCGCGTGGGCGAGTCCAACGAATGGGTGACC
TACGTGGACAAGGCCAACACCATGTTCCAGTTCGAGCCCGGGAAGATGCGGGTCAACGCC
ACTTCGCTGCGCCATCGTTACCGCCCCGAGGCGCACCCGTGGCTGGACCTGAACAGCACG
CTGTGGTTCACCACGGCCACCAGCCGCATGTTCAACAGCAATATCGCCAACACGCCGCTG
TTCAAGGACGTGCCCAACGACCAGATGCCCGACACGCTGGGCGAGACCTACGGCCCTGGG
CTGCAGTCGGACGTGAAGACCCGGCGTTGGGGCCTGGACAGCAGCAACACCACGCGTTTC
AGCAATGATCTGGGCGACTGGACGCTGCGCTATGGCGCGTCCTTCCAGCATGAAGACACC
GCACCCAACTCGCCGGTACTGCCGGTGGACTACAACAACAACCGTTACCTGCGATCGGGC
ACGCGCCGCGAGGCCAGCGTGGTGGCGTCGTTGCAATGGCAGCCGTGGGACTGGCTGTCG
CTGACGGCCGGCGGCCGCTTCATCGACTACCGCACCCGCGACCGCAACCGCGTGGCCTTC
GTCAGTGAATCGCGCGACCTGCGCTACACCTTCGCGCGCCTGAGCAAGGGTGGCCAGCTG
CTGCCGGGCTGGTACAAGGAGTGGTACCCGGATGCACAGGGCAACTACACGTATGACTCG
CTGCGCGCCACGCCCTATGGCGACAGCACGCTGGGCCAGACCTACGATTTCGACGGCTTC
ATCCGTGACCCGCGCGGTGCCAACGGCTTCCATACCAAGCAGATTCCCACCGCCTGGGGC
TACAAGCCGGCGATCCGCCGCTCCGGCCACGGCTTCGCGCCGTATGCCGAAGCCCGCTTC
AACCTCGACGCGGACATGTTCTTCTACGTGAAGTACGCGCAAGGCTGGAAGATGCCCAGC
CTGTTCGAATCAACGCTGGGCAACAGCACCTCGGCGCCGGTGGCCGACCTGAAGCCGGAA
AAGAACCGCTCCTGGGACATCGGCTTCAGCCTGCTCAAGCAGGACCTGTGGCGTGACGGT
GATCGCCTGGCGTTCAAGGTGGCCTGGTTCAAGAACGATATCGACAACGCCATCACCCGT
CGCTTCGATTCCAGCAACTGGGCCTTTTACGTCGACAATGTCGACAACTACACGGTGTCG
GGCTACGAGCTGCAGTCCGGCTATGACGCCGGCATCGCCTACCTGGACCTGTCGGCCAGC
TATTACCAGCGCGCGCGTACCTGCGATGCGGCCACTGCCAAGCGCCTGCGCGAAGATCCG
TATGCGAAGTGGAGCAAGCTGGACACCACACCGGACTGCGTGGACGGCGGCTTCGGCACC
TCGTTCGTCAACGCGCAGAACCCGCCGAAGTACTCAATCCACAGCACGCTGGGCTTCCGC
CTGTTCGACAAGCGGCTGGATACCGGCATCCGCCGCACCTACAACAGTGGCCCCACCCAT
GAACTGGACAAGCCCTGGAACACCACCGGCTCGACCGGCCTGCAGAACATCTACCTGCCG
ACCGCGATCTATGACTTCTATGCGCGCTGGCAGTTCACCCCGAAGGCCGAAGTGGAACTG
GTGGTCAGCAACCTGCGCAACACCTACTACATGGACACGCTGGCGATGAGCCTGATGCCG
GGCCCGGGCCGCACCACGCGGCTGAACTTCACCGCACGGTTCTAACTGCTGCAGAAACAG
CAACGCCCCGGAGGGGTCCTCCGGGGCGCTTGCCTGCGGCGCTCACGCTCTGGCAGGTGC
CAACCTTGGTTGGCACAGCGCTTCCGCACCGGTAGATGCCAACCCTGGTTGGCACGGCGA
CGCGTTACTTCGCGGTACTCAGCAGCAGTACCGCGACGGTCACCAATGCGATGCCGACCC
AACCGATCGGACGCAGGCGATTGCCGAACAGCAGGCGTCCGCAGGTGGCGGTACCGATCA
CGCCGATTGCCCCCCACATCGCATAGGCGGTGGCCAGGTCCATGTAACGCACGGCCTGGC
CCAGCAGGGCAAAGGCAATCCAGACCATGACGATGGCTCCAACGCCCCAGCGCCAGCGGC
GGAAGCCCTCCGACTTGGCCACCATCATGTTGGCGGCGACGTCGATCAGCGCCGAACAGA
TCACGAAAAACAGGGCCAGGGTATTCATCAGTGCGCCTCCCCGAGAGTGACGCAGACGAT
GCCGACCACCGCCAGCACCAGGCCGGCCAGCTGCTGCAGCGACAGGCTTTCACCGAAGAC
GGTGAGGCCGACCACGGTCAGCAGGGTCAGGCCCAGTCCTTCCCATACCGCGTAGGCCAC
GCCCACCGCGATGCGGCGCACCGACTGCGCCAGGAAGAAGTAGGACAGCGCCAGCGCGCC
GGCCATGACCAGATAGCCGGTCCAGCCGCCATCGCGGGCGGCGTGGGCCATGAACGAGGT
GCCGACCACTTCGGCGACGATCGCCACGGTCAGGCAGGCCCAGGCGACCAGCGCGCCACG
GGCGGGAACAGTACGGGACATGTGAAGCTCCTTGCAGGGCGGGGACCACTCCGCCTCATC
AATGGATCCACGCCGAGCGTGGAGGGTCCGGAACGCCCCGCAGACAGGGGCGACGGCGGC
CAGTATCATCGCCTTTTACGGTGGAATCAAAATGGATTCCATCGACAGGAGCGATGGATA
TATGCCCTACTCCCCTGAATCCCTGCAGGCCTTCGTGGAAGCCGCGGCGCTGGGCTCGTT
CTCGGCTGCGGCGCGACGCCTGCGCAAGACCCAGTCGACAGTCAGTACCGCCATTGCCCA
CCTGGAAACCGACCTGGGCGTGAGTCTGTTCGATCGCAGCGGGCGCTACCCGCAGCTGAC
CGAGGCCGGGCGCCAGGTGCTGGGGCACGCGCAGGAGATCCTGGCTGCCGATGCGCGCCT
GCAACAGTTGAGCGTGCGCCTGGCCGCACCGGTCGAGCCGCGCCTGACCGTGGTGTTTTC
CGATGTCTACCAGCTCGATCCAGAGCAACGGATCCTGCAACGCTTCGCCGAGGCGTTCCC
GGAGATCGAACTGGAATGGCTGGATGCCGAGGGTGAGGACGTGCTGGAGCTGGTCGGCAG
TGGTCGCGCCGCGCTGGGCCTGCTGCCCAGGCAGGAGCGCTATCCCGGTGAATTGACGGC
CCGGCCGCTGGCCCACCACAGCGAACTGTCGGTGTACGTGGCGCGGGAACATCCGCTGGC
CAGCGCCGGGCGTCGCGCCGCCGCACAACTGGCGCGGCATCGGCAGGTGCGCCTGAGCGC
GGAAGTCGATCAATCGCGCGTGGTCACCGGCCTGGCCTGGACCGCCACCGACTACCTGAT
GGTGATGGAGATGGCCGAGGACGGCATCGGCTGGGCTGAACTGCCCCGGGCGCTGGTGCA
GCGCTACGACCGTGGGCGATTGGTGGAACTGGTGCTGCCCGGTTGGCCGCGGCGCATCCA
CAGCGACCTGCTGTGGCGCCGCGACACGCCTCCCGGACCGGCCGCACTGTGGTGGGCCGA
CGCACTTGGATGAGGTAGTGCCGGCCGCTGGCCGGCAATCCCAGTGTCCCGTGGTTGCCG
GCCAGCGGCC
>contig00046 len=20072 cov=34.2 corr=0 origname=NODE_46_length_20072_cov_34.167978_pilon sw=shovill-spades/1.0.4 date=20220914
CAAGGTCGGCACCCACCAGAGCGATTCGCGTATGGCGTCGCATTGGGTAGTGCCGGCCGC
TGGCCGGCAGATGCCCACCACCGAAAGGTGAGGTTGTCGGCCAGCGGCCGGCACTACCAG
ACGATCAGGTCTGCTTGCGGCGGATTGGAATCGCCGACACCGCTCGGAATTGGCAGGTGC
CAACCTTGGTTGGGACCATCTGTCAGATCGCGATGCTGCCGGCACTGTGCCGACCAAGGT
CGGCACCCACCAGAGCGATTCGCGTATGGCGTCGCATTCGGTAGTGCCGGCCGCTGGCCG
GCAGATGCCCACCAGGGAATCGTGAGGTTGCCGGCCAGCGGCCGGCACTACCAGATGATC
AGGTCTGTTTGCGGCGGATCGGAATCGCCGACACCGGCACCGAGGCGACGTCATGCCCGC
CTTCGCGGATCGGCGCGCCCGGGTCCGGTGCCCAGGCGTGGGCGTAGATCACTTCCCAGC
TGCTGGGCAGCTTGCCGTCGGCACGGCGCATCGGCTCGTATGCAGCGGCGGCAGCGGCGA
AACGACCACGCCCGGTCAGCGTATGGCGGCGGTCCACCCGCGCGTTGGTCGCACCCATCG
CGCGCAGCTCGCGCATCAGCGAGGGCAGGTCGTCGTAGGTCAGGGTGAACAGATCGCGGT
CCAGCACCGGGTCGCGGAAGCCGGCCATCATCAGCGCGTCGCCGAACTGGGCGATCTGCG
CGAAGCGGCTCACGTGCGGACGATCATCGGCGGCGGCGAACGCTTCGTTGAGTTCCACCA
GGGTTTCCGGGCCGAAGGTCGAGCACAGCAGCAGGCCCCCGGGCTTGAGCACGCGACGGA
ATCCGGCGAACACCGCCGGCAGGTCGTCCACCCACTGCAGGCACAGGTTGCTGAAGATCA
CATCCACGCTGTTGTCGGCCAGCGGCAGCGCGGCGGCATCGCCGCACAGGCGCTGGAACG
GCTTCCACCACCCGGCTTGGCGCTTGGCCTGGTCCAGCATCGGCAGCGCCACATCCAGCG
CGATCACCTGCGCCTTCGGCCAGCGCTTCTTCATCAACGCGCTGGCATGGCCGGTACCCG
CGCCGATGTCCAGCACCACCTCGGGCTTGCGTGCCTCCAGGTAGTCCAGCGATTCGATCA
GCCGCGACTGCACCTCGCGCTGCAGGGCGGCGGCGGCATCGTAGCTGCTGGCGGCACGCG
CGAACGCGCGGCGGACGTGGCGGGCATCGAAGTGGGACGGCATTGCGAAAGTCTCTTAGA
ACGTACCGGGGTAGGCGCCGCCGTCGATCAGCAGGTTCTGCCCGGTGAGGTAACCGGCCT
GCGCACTGCACAGGAAGGCGCAGGCGGCGCCGAACTCGTCCGGCGTGCCGAAGCGGCCGG
CGGGAATCTGCTGGCGGCGGCGCTCGGCCACTTCGCCAGCATCGCCGTCCTTGCCCGCAC
TGTGGGCGAAGTTGGCGCGCAGGCGGTCGGTGTCGAACTGGCCGGGCAGCAGGTTGTTGA
TGGTGACGTTGTGGGCCACGGTGCGGCGCGACAGGCCGGCGACGAAACCGGTCAGGCCGC
TGCGCGCGCCGTTGGACAGCGCCAGGATGTCGATCGGGGCCTTCACCGCCGACGAGGTGA
TGTTGACGATGCGGCCGAAGCCACGCTCGATCATCGCGTCGACGGTGGCGCGGATCAGCG
CGATCGGCGCCAGCATGTTGGCGTCCAGCGCGGCGATCCAGTCGTCGCGCTCGAAACTGC
GGAAATCACCGGGCGGCGGGCCGCCGGCGTTGTTGACCAGGATGTCCACCTGCGGGCATG
CGGCCAGTGCCGCAGCACGGCCGGCCTCGGTGGTGACATCGGCGGCAACCGCGCGCACCT
CGGCAGCGCCGGGCACGGCACGCAGTTCTTCAGCGGCGGCCTGCAGCGCAGCGTCACCAC
GGGCCACGATCACCACGTTGACGCCCTCGCGCACCAGCGCACGCGCGCAACCCAGGCCCA
ATCCCTTGCTGGCGCCGCAGACCAGTGCCCAGCGGCCGTTGATGCCCAGATCCATGCGTC
AGTCCTGCGGAATTCGGAAGGTGCTCATTGTCCGCCATCAGCCGGCGACAGGGCGGCAAC
GAAGTGTTGCAGGGCGGCAGCCACTTCGTCGGCATGGCCAAGGAACGGCGCGTGGCCGCC
GTGGGCGATGGTCAGCGCCTGCGCACCCGGGGCCAGTGCTGCGGCGGCCTGCATCGCCAC
CGGAGACACCAGCCGGTCACGCTGGCCGGCGATCCACAGGCTGGGCTTGCCCAGCGTTGG
CAGTGCTCCGCGCAGGTCAGTGCTCTCCAGCAGGCGCAGGCCTTCCAGCAGGGCGCGTTC
GGTGGGCGCACCGCGCTCGACCAGGCGCTGGCGCAGGGTGCGCAGCTCATCGCGGGCGTG
TGCCGAGCCCATTACGTCCAGCGCGAGGAAGCGTTCCAGCGTGCCGCCGAAGTCGGTCGC
CAGCTCGCGGCCGAACTGCTCGAACACCGCCGGCTCCACCGCGTGCGGCCAGTCTTCGCC
TCGCACGAAGCGCGGCGTGGCGGCGATCATCGCCAGCCCGCGCACCTTTGGCAGCGTGGC
CGCCGCGTGCAATGCGAACAGGCCGCCCAGTGACCAGCCGCACCACACCGCCGGCGGCGT
AGCCGCGGCAATGGCACCGACCACGAACGGCAGGCGCAGCGGCGTGGTGTCCTCGCGGCT
GTGCCCATGGCCGGGCAGGTCGACCAGGTGCAGGGTGAACTGGTCCGCAAGCCGCTGCAC
CAGCGGCGCGAACACGCCGCCCTGCAGGGCCCAACCGTGGATCAGCACCAGGTCCGGCCC
ACGGCCGGTGACGTCAATATGCATGGGCAACGACACGGAACTCAGGCAAAGACAGGCAGC
GGCGGTGGCGCGGCTTCACGCACGGCCAGGGCCACGCGTTCACGCGCGCTGGCGATGGCC
TCGACCAGGCCACGCACCTGTTCCGGGGTGTGCAGCGCGGACAGCGTCACCCGCAGGCGC
GCCTTGCCTTCCGGCACGGTCGGCGGGCGGATCGCACCGACCAGCCAGCCGGCCTGTTCC
AGCGCCGTGGACATGGCCACGGCGGTGTGGTCATCGCCGCACAGCAGCGGCTGGATCGGC
GTGTCCGAAGCCATCAGGTCCAGCCCATGGCGGCGTGCTTCGCTGCGGAACAACGCGATC
AGATCTGCCAGTTTGGAACGGCGCCAGTTGTCCCTGCGCGCCAGGCGCACCGCTTCAAGC
GCAGCGGCGGCCATCGCTGGTGGCACGGCGGTGGTGTAGATGTACGGGCGTGCGGTCTCG
GCCAGATGCTCGATCAGGTCGTCGCGGCCCAGCACCAGTGCACCGGAACCGCCCAGTGCC
TTGCCCAGTGTGACCAGCTGCAGCGGCACATCGTCCACGCCCAGTCCGGCGGCGGCCACG
GCACCACGGCCATCACCGACCACGCCTACACCGTGCGCATCATCCACATAGAACAGCGCC
TGCTGCAGGCGTGCCACAAGCGACAATGCACGCAGCGGTGCGATGTCGCCATCCATGCTG
AAAACACCATCGGTGGCCAGCATTGCCGCGCCATCGGGCGCATGCTTGAGCTGACGCATT
GCGCCTTCCGCATCCAGGTGCGGATAACGGCGCAGGCGTGCACCGGCCAACCGGGTGGCA
TCGAGCAGGCTGGCGTGGTTGAGCTTGTCCTGTACGCAGACATCGTTCTCTTCGCTCAGC
AGCGCCTGCTGCACCGCCAGGTTGGCGGCGAAGCCACTGCCGAACAGCAGCGCACGCGGA
TAGCCAAGCCATTCGGCCACTTCGCGTTCCAGCGCCTCATGCAGGGCATGATGGCCGCAG
ACCAGGTGCGAGGCACCGGCGCCAGCGCCTTCGCGTGCGGCGGCGTCCTGCAGCGCGTTG
ACCACGCTGAACTGCTGGGCCAGGCCGAGGTAGTCGTTGCTGCAGAAGCCGGTCAGCCAC
TGGCCGTCCACTTCCAGGCGCACGCCATCGCGACGGGTGACCGTGCGTCGCGGGCGGCGA
CGGCCTTGGGCATCGCGCAGGGCGCGCTGGGCGTGGAGGCGGGCGGTCAGGTCGGGGCGG
GCCATGGTGGCTGAATGCGTCGACGGGGCGGCTAGGGTAGCGCGTTGCCGCGGCGCCTGC
TTGCGGCCCGTCTCAGGCCGCGTGAGCGCAGCCACAGCCGGGCGTATCGGCACTGATATC
GGCGTGCACGGTGCCGCCGTGGTCGTGGCCCTCGGCATCCACCTGCACCGCCATCGGCTG
CAGGCCCAGCCGGGCAAACAAAGCCAGGTCGCGCTCGCTCTCCGGGTTGCCGGTGGTCAG
CAGCTTGTCGCCATAGAAGATCGAATTGGCACCGGCAAGGAAACACAGCGCCTGCAGTTC
GTCGCTCATGGCTTCGCGCCCGGCCGACAGCCGCACCATCGAGCGCGGCATGGCGATGCG
TGCCACCGCGATCATGCGCACGAACTCGAACGGGTCCAGCTCGGCACTGCCATGCAGCGG
CGTGCCCGCCACCTGCACCAGCTTGTTGATCGGCACCGAATCGGGATGTGCCGGCAGCGA
GGCCAGCGCCAGCAGCAGGCGGACGCGCTGCGCGCGCGTCTCGCCCATGCCGACGATGCC
ACCGCAGCAGGTCTTCAGGCCGGCATCGCGCACGTGCTCCAGCGTATCCAGACGGTCCTG
GTACTGGCGCGTGTGGATGATCGAATCGTAGTAGTCAGGCGCGGTGTCGAGGTTGTGGTT
GTAGTAGTCCAGGCCCGCATCCTTCAGCGCACGCGCCTGCTCGCCGCTGAGCATGCCCAG
CGTGGCGCAGGTCTCCAGCCCCAGTGCCTTCACCCCGGCGATCATCGCCGCCACCTTCGG
GATGTCGCGGTCCTTCGGCGATCGCCACGCGGCGCCCATGCAGAAGCGCGATGCACCGGC
GGCCTTGGCCTGGCGCGCCTTGGCCAGCACCGCGTCGGTCTCCATCAGCTTCTGCGCGTT
CACCCCGGTGCTGTAGCGCTGCGCCTGCGGGCAGTACGCGCAGTCTTCCGGGCAGCCTCC
GGTCTTCACCGACAACAGCGTGGACACCTGCACCTGCGCCGGATCGAAGTGCTCGCGATG
CACCGCGGCGGCGCGGAACAGCAGCTCGGGAAACGGCAGATCGAACAGCGCCTGCAGTTC
GTCGTGTTGCCAGTCGTGGCGGATGGCAGCAGCCATGGCGGGACCTTGGATACGAGTGGA
GCGAGGGCGGCAGTGTGGGTGGGCGCGGGGAGGCTGTCAACCATTTGAATTTTAATTTGG
TTTACGGGTCGTCGGCGCAATAGAGCATCGAGCGAAGCGCCGCATTTCACCGCATGCTGC
AAGGTGTCCAGCCACAGTGCCTGCTGCACAACGTAAGTGCTGGCGCGCAGACTCTTTCCC
ATGTTTGATCTTTACCGCCTTCGTGGGCGCATCACCGCGCTGGTCCTCAGCGAGGCCTGG
CGCCGCCGCGCCGCGCTGTGGGGCGGCGCGGTGGCCGTGGCACTGGTGGCGATCCTGTTT
GCCAAGGCCAGCGATGCGGCCTTCCATCTGTTCCAGCGCATCACCTCGCACTCGCCGTGG
TGGGCCCTGCTGCTCACGCCGGGCATCTTCGCGCTGCTGGCCTGGCTCACTTCCGGCGTG
CTGAAGCCCACGCGGGGCAGCGGCATTCCGCAGGTCATCGCTGCGCTGGACAAGGCCGAT
GAGCCGTTCCGGAAAACCAACCTTTCCCCAGCGGTTTCGGCCGGCAAGCTGCTGCTGACC
TCGCTGTCGCTGCTGGGGGGCGCATCGGTCGGGCGCGAGGGGCCCACCGTGCACGTAGGC
GCCAGCCTGATGTACCTGTTCGGCCGCTGGTTCGGCTTCAAGGATCCCCGCGAGCTCTCG
CACTTCCTGTTGGCCGGGGGCGCTGCTGGTATTGCGGCGGCGTTCAACACGCCGCTGGCC
GGCATCGTCTTCGCCATCGAGGAGCTCAGCGGCCGTTTCGAACATCGCTTCTCCGGCACC
CTGTTGACCGCGGTGATCGTCGGCGGCGTGGTATCGCTCGGCCTGTTGGGCAACTACACC
TATTTCGGCCATGTGAGCGCGCGTCTGCCGCTCGGCCAGGGCTGGCTGGCGATCCTGCTG
TGCGGCGTGGTGGCGGGCTTGCTGGGAGGCCTGTTCGCACGCGCGGTATTGGCCAGTGCG
GCGGGCCGCCCGCGTTGGCTGGGCCAGCTGCGGCAGCGGCATCCGGTATTGCTGGCCGCG
GGCTGCGGCCTGGTGGTGGTCGTGCTGGCCCTGGTGTCCGGCGAAGGCGCGTTCGGCACC
GGTTACGAACAAGCGCGCAGCCTGGTGCAGGGCCAGGCGCTGGTCGGCCACGAGTTCGGG
TTGATGAAGCTGCTGGCCAACCTGGCCTCGTACGTGGCGGGCATTCCCGGTGGCCTGTTC
TCACCTGCGTTGGCGGTCGGCGCGGGACTCGGCCACAACCTGTCAGTGCTGATGCCGGGC
GTGGACCCGCGCGCGTTCGTCTTGCTGGGCATGTGCGCCTACCTGACCGGTGTGACCCAG
GCGCCACTGACCTCGGCGGTGATCTCGCTGGAGCTGACCGACAGCGGCGATCTGCTGCTG
CCGATCCTGGCCACGGTGCTGATCGCGCGTGGTGTGTCCGGGCTGGTGTGCCGCGTGCCG
ATCTACCGCGGGTTGGCGGAGTTGTTGATGGTGCCGAAAACGGCTGAAGATGTGGCTGTC
GAGGCGCCTGCTGTGCGAACCTCCCGCACCCGCGAAAATGGAGATGACTAGGAGCAATGC
AGCCTGGAGCAGCAATTCTCCTCCCAGAGGAGGTGTTGGCGACGTTACGGTGCTACTTCG
TGACCGATGATGGCTCGCTTCCGGAAGTGGAGCTCGCGTACCGTGAGGCCGCCGGAACGG
CCGATGCGTTCGCCTATCTGTTTGCCTGCGGTGCCCGCGTCGCGGGTTCTGGAAGCGTGC
AGCTCTGGCACCGTGCGGAAGATCTTGGTCAGCCGTTCATGGGACCGGGCGACGCGCGAC
GCGTTCTCCAGGACGAAGTGGAACCCTTCCATGTCGGCCTTGCAGACATTGCCTGCGGCG
GCGTTCTTCTGCCAGAACTGGGTGTGCTCGTCATGCGCCATGGGTTGACGCTCGATTACC
GCATGGGAGCGTCATGGGGCCAGCGGGAGGTCCAGGCCTTCCTGCTCCTTCTGCACCAGT
TGCAGCGGCGGGGTGGCGTGATGACCGTTCCCTGGTGGGGTGAAGAGGGTCAGCACAGGT
TCGAAACCGCGTTGGCAGCCGTTGAGATTTCTTGAGCGGGTTTGCCGCAAGGCAGGCACG
CAACGGATAGACAACGATCATTGCTTCAATCAACGCGATCAATCAGCCTTCCATCTTCAC
TCCAGCAGTGAAGCTGATTCCGCGTTGCACCGTCTACCCGATGCCACGCGCGACGCAGAA
GATGCGTCCACGCCGGGGCTGCACCCGGACCTGCATCGAGAGCGCGACCATGATCAACTG
CCGTATCCGCAGCCTGGCGGCTGCCGTCCTGGCCCTGGCCAGTTCCCCCGCGCTGGCGAT
GTCCGGCGCGCCCCTGCTGCCCAGCGAGCGCAGCATCGGTACCCTTGAACCGGTGGCGCG
TTTCGAAGGTGCCATGCCTACCAGCGTGGCGGTATCTGAAACCGGGCGGATCTTCGTCAA
TTTCCCGCGCTGGGGCGATGAGGTGGCCTACAGCGTGGCCGAATGGCGCGACGGCCGCGC
CGTTCCCTATCCGGATGCGCGCATCAACCGCAAGGACGGCCCCGATCCGGCGGCCCATTT
CATCAGCGTGCAGAGCGTGGTGGCCGATGGTCAGGGCCGGTTGTGGGTGCTGGATACCGC
CGCGCCCGGGTTCTCTGCGCCACAGGCCGGCGGTGCCAAACTGGTGGCGATCGACCTGGC
CACCAACACCGTGGCCAAGACGCTGGTGTTCCCGGCCAACGTCATCGACGCGCGCACCTA
TGTCAACGATGTGCGCTTCGATTTCCGTGTTGGCCGCGAGGGCGTGGCCTACGTCACCGA
CTCGTCGCTGAGCGGTATCGGCGGCATCATCGTGATCGACCTCGCCACTGGCGCCGCGTC
CAAGCGCCTGGTCGGCCACGTGTCCACCTCGGCCGATGCCGCCTTCGTGCCGATCGTGGA
AGGGCGGCAGATGCGGCTGCGTAACGCCGATGGTTCGTCGGCGCCGTTCACCGTGGCCGC
CGATGGCATCGCCCTGTCGCCCGATGGTGGCACCCTGTTCTACACGCCCTTGTCCAGCCG
TCATCTGTACAGCGTGCCGACCGCGCTGCTGCGCGACCCGAAGCTGAGTGACGCGGAACT
GGCGGCGGCGGTGGTCGACCTGGGCGACAAGGGCGCCTCCGATGGCATGGAGATGGACGC
CAACGGGCGGTTGTATGCCAGCGACTACGAGCACAACGCCATCCATGCCCGTGACGCGCA
GGGGCGATGGGCGACGGTGGTGCACGACCCGCGCATCCTGTGGCCGGATACGCTGTCGAT
GGGGCCGGACGGCTATCTGTATTTCACCGCCAACCAGCTGCATCGACAGGCCGCATTCAA
TGGCGGCGTGGATCGCCGGCAGACGCCGTACATGGTGTATCGCACCCGGGTGGATGCGAA
GCCTGCGCCAACGCGGTGAAGTGCTCCGTAAACGGGTAAAGATGCCTACAGGTCAAGGAG
CGTGCGTCTGATGGCCTCGGGGCAGCGGCGCGGTCACGCTGTAGCGCATGCCGGCCCTGT
TCAAGTCCACTCGCCTCCTGCAGGCGGCACTTCGCGTGCTGCTGCCACTGCGCTGCCTGG
TCTGTGGTGATCCTGGCCACGATGAACTTGACCTGTGCCGCGCCTGCTTTGCCGAACTGC
CCTGGGCTGGTCGTGCCTGCCTGCGCTGCGCACTCCCGCTACCCGGGAACGCCCTGATCG
TCTGCGGGATCTGTCGCGAGGACGTGCCGCCGCAGGCCGCCACACATGCCAGCCTGCTGT
ACCTTCCACCCGTGGATCAGCTGCTGGTGCGCTACAAGTTCCATCAGGATCTGGCGGCAG
GTCGACTGCTTGCGCAGCTGATGCAGCGCGCACCACCCCCCTGGTCGTGCGCGCCGCTGG
TGCCGGTGCCGCTGCATGGGCGGCGCCTGCGCCAGCGCGGCTACAACCAGGCCGCCGAAC
TGTGCCGGTTGCTGCCGATGCCGGTCTGGCAGGGCCTCTACCGGCGCCGCCACACCGCGC
CGCAGTCCGAGCGCAGCGCAGAACAGCGCAGGGACAACCTCTTTGACGCATTCGGTACGC
GCTTGTCGCCGCCGACACGGCTGACCGTGGTGGACGATGTGATGACCACCGGCAGCACAG
TGATGGAAATCGCCGAGACGTTGCGGCTGGCCGGTGCCAGGGACGTGCGGGTATGGGTGT
GCGCACGGGTGCCGTAACGGCCGCAGCGATTGACGACGTATGACGGCTGCTGAAGGATGC
CCATCCTTCAGCGTGTGATGCTCGACTGCGTCGTCGCAATGGGTACACGGATGCAAAGAC
CCTAAAGTTCCGCGCACTCCCGCCGATAGCGGTTGGCGGTCGAGTCGGTGCTGGCCGCAT
GTTCTCTCTGCACGATGTCTGTTCACAGCCCCAGGTCTGTACCAATGCTGGACAAGGAAG
TCGTTGATGGGTAACAGAAAAGCAGGATGCGGCGTGCGTGCCGTTCTGGGCACCGCGGGA
CTGTTGTGGGTCGGCGTCGTGCATGCACAGTCGGCCAGTCCCTCGTTCGCCGAGCAGCAG
GAACTGCGCGAACGCGCCGAGCGCGAGGCGCGCGAGCGTGAGCAGCGGCAGGCATTGCCG
GATGTATCACGCGAACAGCCGGCCGCTGCTATCGATCTGCATTCGCTGGAACTGCCGGAC
GAAGAGCCGTGCTTCACCCTGCAGCAGCTGCAGCTTGACGGCGCGCATCTGGGGCCGTTC
GCGTTCCTGCAGCGCTATCTCGACCGCTACCGTGGCCGCTGCGTGGGCCAGCAGGGCATC
GCGCTGATCGTGCGGCGTGCCTCGGATCTGGCGCTGGCCAAGGGCTACGTGACCACCCGC
ATCGGCCTGCCCGAGCAGAGCCTGGGCAGCGGAACCCTGCGCCTGCAGCTGGTACCGGGC
GTGATCCGGCAGATCCGCTTCAACGCTGAAGATGTGCCCGATTCGATGTGGAAGAGTGCG
TTTCCCGCGCGGCCGGGGGACGTACTCAATCTGCGCGCGTTGGAACAGGGCCTGGAGCAG
CTCAAGCGCGTTCCGTCGCAGGACGTGAACATGGAGCTGGTGCCGGGTGAGGCGCCCGGC
GAGTCGGACGTGGTCATCAGCATCCGCCACGGCAAGCGATGGCGTGCCTCGGTGTCGCTG
GATGATGCCGGCAGCCGTGCGACCGGAAAGCAGCAGGTCGGCGCGACCGCGTGGGTAGAC
AACCTGGCTCGCGTCAACGACCTGCTCAGCATTGGCGTCAGCAGCGACGGCAGTGCCGAC
AAGGGCCGGGGTACCCACGGCTTCAATGCATCGTGGTCGGTTCCGCTGGGCAACTGGCGT
TTCAGCACCAGCACCTACAGCTCGCGCTACAAACAGACCATCGCCAGCAACGCCGACACG
TTCGCCAGCACCGGCACCTCCAGCAACGTCGACCTGGCCGTGGAACGGCTGCTGGTGCGT
GGCCAGAGCTATCGCAGCGGCATCGAGCTGCGCGTGGCGCAACGGTCGTCGCACAGCTAC
GTGGAAGGCGTGGAGATCGAAGGCCAGCGCCGGCGTACCACCTCGGTCGAGCTGGCGCTG
CTGCACCGCCAGTACCTGGGGCGGGTCCAGGCCGATATCCGCCTGGCGCACCGCCGCGGC
GTGCCGTGGCTGGGAGGCGATGATGACGCCGTGGGCCGTGATGACCTGGCGCCGACGTTC
CGCTATGGGCTGACCACGCTGGATATCGGCGCCGGTGGCGCCCTGACATCCGGGCCGCGT
CCGCTGGCATGGAACACCGCGCTCCGCTACCAGTGGAGCAAGGACACGCTGTACGGCTCG
GAGTTCATCAGCGTCGGTGGCCGCTATACCGTCAACGGCTTCGACGGCGAGGTGCCACTT
GGCGGCAGCCGTGGTGGCTACTGGCGCAACAGCATCAGCTGGATGGCACATCGCGCCATC
GCGCCCTATGCGGGCATCGATATCGGCCACATCGAGCGCGACGACCGCCAGGGTATCGGC
GGCGGAACCCTCAGCGGCGCCCACCTGGGTGCACGTGGCGAGCTGGGCGGACTGGCGTGG
GATGGCTTCGTCGGCGTACCGATGAGCCGCCCGGCGTGGCTCAAGCATGAGGCACGCGGT
CACGTGATCGGATTCCGCGCGTCCTGGCAGTTCTGATTCGACTGGAAGCACCGTCGCCGC
GTGGCGACGTGATCGGGTTGTTGTGTGTGCAGTTCCCCCCTGGGTTGATGGAAGCACCTG
GCATGAAGAACGTATTCCGCAGTCTGTCCCTGTCCGCTTCGGGCGCCGGTTGGGCCACGC
GCCTGCGCACCGCGATGGCGAGCGCCACCCTGGCATTGGCGTTCCTGGCGCCGGGCAGCT
CGTTTGCCCAGGTGCAGGTACAGGCCGGCGAGCAGGCGCGGGCCGACCAGGCGGCGAACG
GCGTGCCGGTCATCCAGATCAACCGGCCCAACGCGGGCGGCGTATCGCACAACCGCTTCC
AGGACTACAACGTCGGGCGCGAGGGGCAGATCCTCAACAACAGCGCGAGCACCGTGCAGA
CCCAACTGGGTGGCTACATCCAGGGCAACGGCAACCTGCAGCCGGGCCAGTCGGCACGAT
TGATCCTCAATGAGGTGACATCCACCAACGCGTCGCGCCTGCAGGGCCACATCGAGGTGG
CGGGGCGCTCGGCGGCGGTGATCGTCGCCAACCCCAATGGCATCACCTGCGATGGCTGCG
GCTTCATCAATACCACCCGTGGCACGCTGACCACCGGCACCCCGGTGTTCGGCAACGATG
GCAGCCTGTCTGCGTTCCGGGTGTCGCGCGGAACGATCCGCCTGGAAGGCAACGGCCTGG
ATGCCGGCAACCTGGAAGGCGTCGACCTGCTGGCCCGCGCGGTGCAGCTCAACGCGGGCC
TTTGGGCGCGCCAGGTGAACGTGGTCACCGGCGCCAACCAGATCGATGCCCAGACCCTGG
CGACGCAGGCGATCACCGGAGAAGGCGAACGCCCGCAGTTCGGCCTGGATGTTGCCGCCC
TCGGGGGCATGTATGCAGGCAAGATCCGGTTGGTCGGTACCGAGGCCGGCGTGGGCGTGC
GCAGCACGGGCCAGATGGTGGCCGACGCAGGCGACTTCATCCTGACCCAGGCCGGCGATG
TCCGTCTGAGCGGACGCACGGCGGCCGCAGGCCGCCTGCAGATCGAAACCGACGGTGACC
TGAAGGCTGACGGTACCCAGTACGCGCAGGGGGATCTTCAGATCCGTGCCCGGCAGGCGT
CGCTTGCTGGTTCGACGTCGGCGGGCGCTGCGATGGCCGTACGCGCCATCCAGAATCTGG
ACCTGGCCGGCAGCGCGCAGGCCGCACAGAAGCAGCTGGACGCCGGTGGCACGCTGACCC
TGGCTGACACGGTGAAGAGCGCGGGCAGCATCGCGCTGGCTGCCGCACAGGTGCAGAACC
ATGCACAGGTGACCGCAGGCGCCGGGCTTGCCGTGCGCGCCGACACGCTGGCACAGGACA
AGGGCGCGCGCCTGGGCGCGCAGGCGCTGGACGTGCAGGCCCGCCAGGTGGACAACGCCG
GCCTGCTGCTGGGCAACCAGGGCGTACGGATGCAGGCCGCGCAGCTGCACAACGCCGGCC
AGCTGTACAGCGACGCCGACGTCGAACTCGATGCGGCCAGCATCGACAACGAGGGCATCA
TCGGTGCCGGCGCCAACCTGCGTGCAGCGGCCGACCGCATCACCCAGCTGAAGGGTGCCG
AGCTGTCTGCGGGCGGGCTGCTGAAGATCCAGGCGCGCCAGCAGCTGGACAACGCCGGAC
GCATCCTCTCCGAGCAGGCGCTGGAACTGTCTGCCGGCGGCGTGGACAACCAAGGCACCC
TTGAGGCCCGCCAGGCCACGCTGACGGTCGACCGTCTGCGCAACAGCGGCACGCTGCAGG
CGGTGGACCTGCTGGCATTGAAGTCCAAAGCACGCATCGACAATGACACCACCGGCAGCA
TCCAGGGGGGCAAGGGCCTGCAGGTCGACGCCGATGTGCTGGACAACGCCGGCATCATCG
GCAGCGCAGCCGATGCCCGTCTGTCCGTTGCCACGCTCGACAACCGCAACCGGCTTGAAG
CCGGCGGCACCCTGACCCTGCAGGGCGGCGTCCTGCACCAGCAGGCGGCCGCCACGGCGC
TGGCACGCGTGCTGGCCGTGGACGTGCAGAAGGTCATCAACGACGGTCGCCTGCATGGCC
AGCAGGCAATGGACCTGCGCGCCACTGAGCTGAGCAACAGTGGCGTGATCTACGGTCGTG
ACCGCTCACAGCTGCGCACCACCACATTGGACAATGCCGGCGTGATCGCCAGCGATGGCG
CGCTTGACGTGCGCACCGACGCGCTGCACAACCGCGCCGGCGGCAACCTGTCCAGTGCGC
AGTCGCTGCAGCTGGATGCGGTGACGCTGGACAACGCCGGCAACGTGTTCGCCAAGGGAG
CACTGACGGCCAAGGCCGATGTGACCGACAACCGTGGCGACCTCTATGGCGCCGGCGATG
TCGATGTCACCGTGCGCGATTCGCTGGACAACCAGGGCAGCCTGGTGGCCGGCCAGACGT
TGCAGGTGCGGGGCCGGACCCTGCGCAGCGAGGGTGAACTGGGCAGCGAGCGCGGCAACG
TGCAGCTCAGCAGTGACCAGGCCCTGGTGCTGGGCGGGCGCACGTTGGCGGCCGGCACAC
TGACCGCGCACGCGGGCGGCAGCCTGGAGCAGTCGGGCAAGGTCTTTGCGCAGCAGGGCG
TCGTGCTGTCCGCCGATGCCGGCGTGACGCTGAAGGGAACGATCGACAGCGCCGCTGATC
TGCAGGTGCGCAGCGATGGCGACCTGGACAACCAGGCGGCGTTGTTCGCCAGCGGCGCGC
TGTCGCTGCAGGCCGCGCAGGCACTGCGCACTGCGGCCGACGTTCAGGCGCGCACGGTCA
CGCTGCAGGCCGCCCAGGCCAGCAATCGCGGGCGCGTGCTGGCCTCGGGTGACATCGAAT
TGCGGGCGGGGCAGATCGACAACAGCGGCGTGATCGTGGCGGGCCTGCTGGCCGACGGCA
AGGTCGGCAGCACCGGCAGCGTCACCCTTGATGCGCGCCAGCAGCTGCGCAACGCCGGCC
AGATCAACGCCGGCCAGCAGGTTCACCTGCTGGGCGACAGTCTGCTGCTGGAGGGTGGCC
AGGTCTGGTCCGGTGGCACCCTGCTGGCGCAGGCGCGCAGCGGTGAGTGGCGCAATATCG
GCGGCAGCCTGACCGCCATCGGTCTGCTCGACCTGCGTGCCACCGACCTGCTGCGCAATG
CGGGCAGCCTGCAGGGCACGCGCATCGACCTGTTGGCGGCCGCGCTGGACAACAGCGCCG
GCGAACTGCTGCAGACCGGCACCGATCCCTTTGAACTTAGCCTGACAGGTGCCCTGCGCA
ACACCGGCGGGCGCATCGCCGCCAATGCTGGCAGTGTCCACCTGAAGGCTGCGCAGCTGC
TGAACCAGGGTGGCCGCATCGAGCATGCGGGCACGGGTGTGCTGAAGATCGAGACCGGCA
CGCTGGACAACAGCAATGCAGGCCTGATCGTCGGCAACGGCGAGGCGGACGTGGCCGTTG
CCGGTCGCCTCGACAACAGCGGCGGTACGCTGACCGCGGGCACCGGTGCCCGCGTGGCTG
GTACGGAGATCGTCAACACCGGTGGCCGGCTCGATGCTGGCGGCAACCTTACCGTGGACG
CTGCCGGGGCATTGGACAACCGCACTGGCACCATCGTGCAGCGTGGCGCCGGCCAGCTGC
AGGTGCTGGCCTCCCAGCTGGACAACAGCAATGGCCTGCTGGGGGCCGAGGGCAATGCGC
GCGTGACCAGCCGCACGGGCGACCTGCGCAACGTGGATGGCAACCTGTACGCCCGCCAGG
AACTCGCGCTCGACGTGGCCGGTGCGCTGGCCAACCAGCGTGGCCTGGTCCACGGCGGCA
CCTCGCTGGATCTGCAGATCCGCCAGGCACTGGACAACAGCCAGGGCAACATCGAAGCAC
AGGGCGCTGCGAACATCCGCGCTGCCTCAGTGGGCAACCGTGGCGGCCGCATCGTGGCCA
ACGGCGCCGGGCAGCTGACGCTGGAATCGGCCGCTGCGCTGGACAACCGTGGCGGCACCC
TGGGCAGTACCGGTGGTGCGCTGACGCTGACCGCAGGCAGCGTGGACAACCGCGCCGAAG
GCGGCCAGGCCAAGCTGGTGGCTGGAACCGACCTGCGCCTGCAGACCGCATCGCTGGACA
ACGCCGGCAGCATGGTCCACGCCGCCAACACCCTGTACCTGGAGCGCGCCGGCGCACAGG
TATTCAACGTTGGTGGCCAGCTCAGCGCAGGCAACCTGCTGCGCCTGGATCTTGCCGCGC
TGGACAACAGCAACGGCCGGCTGCTCAGTCGCCAGAGCCAGCTGACGCTGGGCAGCCTGG
CCAATGGTGGCGGCGAAATCAGCGCCTATGAAGCACTCGGCGCACGCCTGCAGGCCTTCA
GTAGCATCGGCCGCCTGTTCGGCGGCAGCGAGCTGCGCCTGACGCTGGCGGGCGATTACG
TGCATGGCAACGGCCAGCGCCTGGAGAGCAACGGGCTGCTGAAGCTGGACGTGGCCGGTG
CACTGGTCAACCAGGGGCGCCTGGAGAGCAAGGGCACGCTTGAAGTCTCGGCGGTGCGGA
TCGAGAACACCGCTGGTGGGCAGTTCAACGCCACGGCAGGCAATGGCAGTGGTCGTGTCG
CGCTGAGTACGGCCGGCGATTTCAGCAATGCCGGTCGCGTGGATGGCGATACGGTGGAGG
TGTCGGCTGCCAACATCACCAACACCGGCACCGTGATGGGCAACGCGCTGGAACTGCGCG
CCTCGCGCATCACCAACGGCCGCGACCTGGGCAACACGCTGGTCGCACGCGATTACAACG
AAGGGCTGATGGCGGCCACCGGCCGCATCAACCTGTATGCCAACTACATCGACAACCTCG
ACGGCGAGCTCTTCAGCCTGGGCGACATCCGCCTGCAGGGCTGGAACGGCGGCAACGCCC
AGCAGATCCGCAACCGTTCCGGGCGCATCCAGGCCGAGAACGACCTGATCCTGGCTGCAC
TGGGCGTGGCCAACGAGCGTCGTGTGCTGGTCACCCAGCACAAGGTCTACAGCGGCAACG
AAGGCGCTGCCGACCCGGACAGCGGGACGTTCAGGGTCGACGGCATCGACGGCCCGGCAC
CGCCGGGCAAGCTGTGCCCGGGCGACTGTGCCGTGCTGGAAGTCTGGACCGAGCACAAGG
ACCTGGTGCTGGAAGGCACCACCGTCATCGCCGCCAGCGCGGCATCGCAGCTGATTTCCG
GTCGCGACATGCAGATGTCCGGCGGCTCGGTCGACAACCGGAACTCGGCCATCGCCGCCG
GTCGCAACCTCTCGATCAACGGCCGCGGCTCATCCAACAGCGAAGACCCCAATGACTGGG
CCGGCGTGGTCAACAACGAAGCGCTGGCCGGCTACAAGGTGGTCCAGCGCACGTCGACCA
TCGAATACACCTACCGCCCTTGCCCCAGCCGCTGCGACTTCGAGATCTATGGCGGCAGCC
GCGCGCTGGGCACCAGCACGGTCACCAAGCAGGTCACGCTGGCCGGCGGCAATGCCAGCA
TCACCGCCGGCCGCAAGGTGCAGATCGAAGCGCGCGAGGTCAACAACGCCGTGGTCACCG
CGCACAGCGGTGGCACACCGCTGGACGTTGCCGGTTGGCAGGGCAACAACGCCTACGCAC
CCGAACTGGGCCAGCAGCAGGGCGCCGGCGCGGTCGGCGGCAATGCTGGCGCACCGGGTG
CACAGCAGGGCGTGGCCACCGGGCCTGCCAGCGCGCAGGCGCAGGGTGCGGGCACGGCCG
GTGATACCGGCTCCCCGGGCCCTGGCCGTGTCACCACGATGCCGCCGCCGCAGGTGGTGG
GCAGCCCGCAGAATCCGCTGCCGGGCCTGTCGCTGCCCAGTGGTGGCCTGTACACGGTCA
ATCCGGGCAACCAGCGCTGGCTGGTGGAAACCGATCCGCGCTTCGCCAACTTCGGGCAGT
GGATCGGCTCGGACTACATGTTCCAGCGCCTGAACCTGGACCCCGACAAGCAACTGCGTC
GGATGGGTGACGACTTCTACGAGCAGCGCCTGGTGATGGAACAGATCACCGGCCTGACCG
GGCGTCGCTACCTGGATGCCGACCAGGGCGATGGCATGGGCCAGTATCGCGCCATGATGG
ATGCCGGCGTGACCGAAGCCGCGCGCCAGCAGCTGAGCGTGGGCGTGGCGCTGTCGGCCG
AACAGGTGGCCGCGCTCAACGAAGACATCGTGTGGATGGTCGCCCAGGAAGTGGACGGCC
AGAAGGTGCTGGTGCCGGTGGTGTACCTGTCCCAGGCCACCGCCAACCGCCTGCAGCTGG
GGGGCGCCGCCATCGCTGGCGAGTCGGTGGAGATCCGCGCCGGCAATGTGTCCAACCAGG
GCATGATCCGCGCCGATGATCGATTGACCATCGATACCGGCAGCCTGCTCAACGATCGCG
GTGGCATTTCCGCGGGCGGCAATGCCCGCATCACCGCCGTGGAGGACATCCTCAACAACA
GCGGCCTGATCCAGGGCGGCAACGTGGCCCTGGTGGCCGGCCGTGACCTGAAGAGTGTCA
GCGGCATCGACGTGGCCAGCATCCGCAGCGGCGGCAGCCTGGCGCTGGAAGCCGGACGTG
ACCTGGCACTGGTCGGTTCGCAGACCCGTGCCCGCGGCAACGCGGCGCTGGAGGCCGGCC
GCGACCTCAATCTCACCACGCAGATGCAGGGTGATGGCAGCCTGCGTCGCACCACGCTGG
ACGTGGGCGGCGGCCTGTCGCTGGACGCCGGCCACGATCTGAACCTGACGGCAGTGACCG
CCAAGGCCGGCGGCAGCGTCCATGCCACGGCCGGCAACGACATCAACCTCAACGCACTGA
CCACCACCGAACAGGGCGGCTGGGGCAGCAACCGCTACGTGCGCGAAACCCTCAACGCCA
GCGGCATCGAGGCCGGTGGCTCGCTGGGCATGCAGGCCGGGCAGGACGTGAACCTGCAGG
CCGCGCAGCTGAAGGCCGGCGACGGCCTGGCCGTGGTGGCCGGGCGCGATCTCAACCTGC
AGGCCGAAACCACCACCAACACCAGCCAGCAGCAGAGCCGTGGCAAGCGCTTCTCGCAGA
CCACGCAGAGCATGGACGAGACCGTGCACGGCACTTCGCTGCAGGCCGGCGGTGACATCG
CGCTGGTGGCCGGGCGCGATGCCAACCTCACTGCCACGCAGGTCGGCAGCACCGACGGCG
GCATCAGCATTGCCGCTACGCGCGACGTGAACCTGCTGGCGGCGCAGGAGGACCACAGCT
GGGAGCAGGAAACCACGCGCAGGAAGAAGGGCCTGCTGTCGAGCAAGACCACCACCACTT
ACGACGCGACCCGGGACAGCCTGGTGGTGGGCACCACGCTCAGCGGCGAGACGGTGACCA
TCGGCGCCGGACGTGACGTCGTCGCGCAGGCGGCGCAGGTGGCTGCCACCGGTGATGTGG
TGGTGGCCGCCACCCGCGACCTCACCATCGGCACGGCCACCTCCACGCACAGCGAAGAGC
ATGACAAGACCGTCAAGCGCTCGGGCGTGTTCGGCGGTGGTGGCTTCAACCTGACCATCG
GCCAGAGCAAGCTGGAAAAGGGCCTGGAGATCGAGCAGAGCGCGCCACAGGGCAGCCTGA
TCGGCTCAACCGATGGCCGGGTCAACCTGAGCGCCGGCAACACGCTGCACATCACCGGTT
CGGACGTGCTGTCGAAGACCGGTACGCAGCTGGTGGGCGGGCAGGTGGTGATCGACGCGG
CACAGGGCACCACTGACGTACACCAGAGCACCAAGCAGAAGAGTGCCGGTATCAACGTCG
GCCTGACGGGCGGTGTGGTGGATGCCGCCCTGGCCGCCTACGGTGCGGCCAAGGCGGCCG
GCAATGCGCAGGATGACCGCCTGAAGGCGCTGTACGCGGTGCAGGCGGCCAATGCCGCCG
CTGGCGTCGGCGGCGCCATGCAGCAAGGCGCTTCCGGCGCCACCGACGGCGTGAGCCTGC
GCATCGGCATCGGCGCCTCCAGCTCCAGTGCCAGCCAGACCAGCCACGACCAGTCGGCGG
TGGGCAGTACCATCCGCAGCCAGGGCGACGTCAGCATCGTGGCCACCGCCGGTGACCTGA
GCATCATCGGCAGCCAGGTGAAGGGTGACAACGTGGCGCTGGCCGCGCGGGACAACATCA
CCCTGCGCAGCGAAGCGGAAGACCACACGCAGTCGTCGAAGAACAAGAGCGGCAGCGGTG
AGATCGGTTTCAGCATCGGCGCGCAGACCGGTTGGTACGTGTCGGCCAGCACCGCCAAGG
GCAAGGGCAGCGGCAACGGCACCACGCACGTCGAAACCGTGGTGGACGCCGACCGCAACC
TGACCGTGATCAGTGGCAAGGACACCACGCTGCAGGGTGCCCAGCTGAGTGGCGACAAGG
TGGTGGCCAGCATCGGCGGCAACCTGTCCATCATCAGCGAGCAGGACACCGACGACTACG
CCAGCAAGCAGACCCAGGCTGGCGGCACCTTCGTGTATGGCAGCGGCGGCACCGTCAACA
TCGGCCAGCAGAAGGTCGAGAGCCACCTGCGCAGCGTGCAGGAACAGAGCGGCATCGTTG
CCGGCAGTGGTGGCTTCAACATCACTGTAGGCGGCAACACACACCTGGAAGGCGGCGTGA
TCGGCAGTACTGCCGATGCCTCGAAGAACCGCCTGGATACCGGCAGCCTGACCGTTGTCG
ACATCGAGAACGAATCCCGCGCCAAGACCAGT
>contig00047 len=19931 cov=35.2 corr=0 origname=NODE_47_length_19931_cov_35.177851_pilon sw=shovill-spades/1.0.4 date=20220914
GAGCAAGGTGGCGCTCGTGGCGGTCATGCGCAAAATGCTGGTGATCCTCAACGCCCGTAA
GCGAGACGCCGAGGTGGCCCTCGGCTGCCCCTGACAAGACAGTTGCTACTGGGTAAGCAC
CAAACCCAGCCGCAGCGGCTGGCGCATGTCGGCCGGTGGCGCGGCCTGCAGGGGTGCACT
CTGCAGGGTCGCGCGCAGGGCAGCATCGACCTGGGCGTCACCCAAGCTGTCGAATTCCAG
TTTCGAAATGCGGCCATCCGCCGCGATCCACACGCTCACCGGCAGCGGCGTCGGCGTGTC
CGGATGTGCCTGCAGCCATTCCAGTACGCGCTGCGCCTGCGGGTCCTGCTCCTGCTGCAG
GCGCTGCTGCAGCTGCCCCCCCACGGCGGCGGCATAGGCCATCCAGTGTGCAGGAGCTTC
CTGCGCGGACACCCCGGCGCTCCCCAGTGCCAGCGCACCGAACAACGCGGCCAGTGGCCG
CCACCAGCGGCGTGCACCGGTTGTGTTCCTTGCCATCGCCATCGCCCGCCCCTGCGCTCT
CATCCAACGGCTGATGGTCGGCGCGGTAGATGACAGGCAGATGGCGGCCGCTGCTACCCG
GCGCGATCAGTCGCCCAGGTCGGCCAGCACCTTGCGCGAGGGCGCGAAGAAGGTCACACC
GGTGGTGGCGGTGGAGAAGTCGAGGATGCGGTCGTGCAGCGGTGCGGGATTGCCGATGAA
CATGCGCTCGAGCATCTTCTCGATCACCCACAGGCGGCGCGTGTAGCCGATGAAGTAGGT
GCCGTACTCGCCGCGACCCGGGTTGGCGAACGGCATGTTGTCGCGCAGGATCTCGTGCTC
GCCGTCGGCATCCTCGATGGTGCACAGCGTCTTGTGCGACTTCTGCGCATCGGCCGGCGC
ATCGTCCAGCTCGATGTTGTCGTGCTTGGTACGACCGATGATTGCTTCCTGCGCCTCGGT
CTTCTGCGCGCGCCAGGCATCGAGGTTGTGCAGGTACTTCTGCACCACCACGTAACTGCC
GCCGGCATGTTCCGGATCCTCTTCACCCACGATGGTGGCTTCCGGCAGTGACAGCCCTTC
CGGGTTGGCGGTGCCGTCGACGAAATCGAGCAGGTCGCGGCCATCGAAATAGCGGAAGCC
GGCCACGTCATCGACCGTCTCCACCGCATCGCCAAAGGCCATCAGCAGGTTGCGCTCGAA
CGCCACGATCAGATCCATCGTGCGTGCACGGATGTGGTACAGCAGGTCGCCCGGCGTGGA
CACGGCCGTGTGGGTCGCGCCCTTGATCTCGCGGAACGGCTGCAGCTCACGCGGTGGCGT
GGTGCCCACCAGCGGCTTCCACACGCGGTGGCCGATGGCCACGTTGCAGGTGAAGGTGCG
TTCGATCTCGCGGATGGCGGTGTTCTTGATCAGGTCGTCGGTGCTGGCCAGCACCTCGCG
TGCCTTGGCGATCGACGCCTCGTCATCCTTCACCTTCAGCACCAGAAACGCCGCCGAATG
GGTCAGTGGCGCGGTGATCTGCTGCGGCTCGTTGTCGAGCGTGTGGTTGACGGCGGTGAT
CGGTGCGGGCTGGGAGTTCACGGCGGTTCCTGCTGGCTTGAGGCGGGCGCATCGCGTGTG
GCGATGTGCGGGCGATCATAGCGGAACCGCCTGACCGGGGACGGAGCGGTTCTCGTTCCG
TCCACCGGCGAAGCTACGAAGGCCTCAGTCCACATCACTCCAGACCGCCAGTTCGTAGCC
ATCCAGATCGCGGAAGTGGAAGCGGCGACCACCCGGGAAGGCGAACACCGCCTGCACCAC
CTCGCCACCGGCGGCCACTACGCGTTGCTGCGCATCGGCCAGGTCCGCGCAGTAGAGGAT
CACCAGCGGCCCCCCGTGGGCACGCACCGCCGCGTCGGCCACGAAGCCACCTTTCAGGCG
GCCGTCGTCGAACTCGGTGTAGGCCGTGCCGTAGTCCGTGAAGCGCCAGCCGAACACCTC
GCCGTAGAAGCGCTTGCTACGGTCAATGTCGGCGACGTTGAATTCGATGTTGTCGATGCG
GCGTTCGGCATCGTGGGGCGCGGCAGGATTCATGGCGAGGCTCCGTGGTGGGAGCCCAGC
ATCGATCAATGCAGCACAGTGGTCTTGAACAAAACGGCCATCATTGTCCCCACTCCAGGC
GCAGCTCGCTGGCGGTCATGCCCGCCAGTTCACGCGCCTCGCGGCTGAGATGGGCCTGGT
CGGCATAGTCGGCATCAGCGGCCAGCATCGCCAACGAATGCAGTGGCAGCGCGCGACTCT
GGCGCAGGAAACGTTGCAGCCGCAGGATCCGCTCCAGCGTCTTGGCGCCGTAGCCGAACT
GCGACTGGCTGAAACGCCGCAGGCTGCGCGGGCTCAGGCCCAAGTGCGGCGCCAGCGTAT
CCAGCGTGGCATTACCCGCGGCGAGCGCCTGGAACAGGACATGGGCGCGCTGCGCCGGCG
TATCGAGCGCGGCCGCACCCATGTGCTGTTGCAGGCAGTGCGCCATTCGCTGCAGGCGCT
GTGCAGGCGCGGTGTCGCCGATGGAGGCCGCCGCCTTGTTCGCCCACGCGCCCTTCAGGT
CGGCCAGTGGCACGGCCTGGCCGATGATCCCGGCCAAGGGCAGGCCGAGCGCGGCCAATG
CCTGGCCGGGACGGCAGCGTGCGCCCAGCACCTGCGCACCGGGTGCCAGCGCCGGGTGTG
CGGCCACGCGGTCCGGGCCGACGACGAACAGCGCACCGTCGCGCCAGAGGATATCCACGC
AGCCATCGGGCAATACGGTGATGTGCCCATCGGCATCGGCAGGAAGCTGGCTCTGCCACA
GCTGTCCAAAGTGGCCGCGCAGCGGCGCAGGCGCCAGATGCTCCTGGTAGGTCGTGCCGG
TGCCTGCAAGAGAGGAAGGGTCGCCCATGCCGCATTGTGGCGCCACGGGGCCCATAAAAG
TGAAGCCCGGCGCGAGGCCGGGCTTCGGTTGGCGTGTGGGAGAGAGAGAGAGTCACACGC
CAGCACAACACGCACTAACGACAGGCGTTTGTTACCAGGTGAAGCGCGGGCCCACGAACC
ACTCGCGGTCGCCGGCCTTGGCCAGCTTCACTTCGCCACTCAGGCCCCAGTTCTGGTTGA
ACTTGGCGGTGGCGCCGACACGGCCATAGAACTCGCCGTCCGGGTTGATTCCGTGCTTCT
TGGTGTAGTCCTCGTAGCCGGCCATCACGTAGCCTTCCACGTACGGGTTGAACGCGGTGC
GCACGCCAACTTCGGTCGAGTAGCCGTTGAAGTCCAGGCCATGCTTCATGTCGAACTTCT
GGTACGCAACGCGAGCCACCAGGTCGGTGTTCGGTGCGATGCCGTAGTTGTAGCCGGCGC
CAATGCGCCACTGGTCGACGTCATTCTTGAACTTGTCGGTCTCCTGCGCGCTGTAGTCGC
CGAAGATGTGGAAGTTCGGGTGCACCGCCACGGAACCCTTCACCTTCCAGCCGTCGGCGT
CGCCGCCCTTGGCATCGGTGTTCACGTAGCCGCCTTCAACGTAGTTGTACGACAGGCCAT
CGGTTGCCGATGCAGCGAACGGCAGAGCAGCCAGAAGACCCAGGGCAAGCAGCGAATTCT
TGTTCATCGGGACACACCTTTAATTATTTTGGTTTCGTCGGCCGCCTCCCGGGAGGGGGA
GAGAGAAGAGGCGGTCGACAGGTGTGAATTATCCGTTAGGGGGTCTAATCAACCCTGAAT
ATTGAACTGACTGGTGTATAAATAAGGCTGGCGTTCAGGGAACTCCGCATGGGACCGCTG
TCGGCTTCTTACGCGCACCACGCTCGATGCTTGATGCGGGCACTGATCCTGATCGCCTCG
CCGGTTGCGCTGCCGCAGGCACAGGCGGCTGAGCGCATCGTTGCTACCGGGCACATCGTC
GTACAGACAGACGATGTCACGCGCTTCTTCAAGGTGCTGGACGCCAACCAAGGGCGCCCA
AGCGCCGATGATCTGCAACACGGCTATCTGGATGCGGGTACGGATGCCCTGCGCAGCTTC
ACCGACCGCCGTATCGGCTCGATGGAGCGGCTGGCCAGGGCCATCCAGGACAAGCCGGCA
TTGTTTGCGAAAGCGAGAACCTGCGCGACCGCATTGCCATCGATCCGCACGCGCGTCGCC
GCTGCCGTCGATCGACTTGGCGCCCTGTTGCCGTCTGCGCGCTTTCCCCCGGTCACCGTA
CTGGTGGGCCGCGGCAATAGTGGTGGCGTGACTACCGAAGCAGGTGTGGTCGTCGGACTG
GAAGCACTGTGCAACGCCGACTGGATGCAGGCCGACGTAGGTGACCGCTTCGTGCATCTG
ATCGCGCATGAGTATGTGCACGTGCAACAGCCCGGTGCACGCGTGGACGTCGAGCAGCCC
ACCCTGCTCTATCAGACCCTGCTGGAAGGGGGCGCCGAATACGTGGCCGAACGGATCTCC
GGGCAACCGGCCAACGCGCATCTGCAGCGTTGGACACAGGGTCGCGAGTGTGCGCTGGAG
CGCGCGTTCCTGCAGGACAGCATGGGTACCGATCTTTCGAGGTGGCTGTACAACGGTCCC
GGCGACGATGCGCGCCGCGGAGATCTCGGCTACTGGATCGGCTATCGCATCGCCCATGCC
TATGTTGCGCGCGCGGCCGACACGCGCAGCGGCGTCGCCGAACTGCTGGATGTCCAGCCT
GGGAACGCTGCGGCGCTGCTGGAAGCAAGTGGATGGCAACCTGCGTGCGGAGCAGGCGAA
AGCACGCAGACGCGCATGCCGTGATGGCGGCTTCATGCAGGTGAATGGGTAACGTTTAAC
AGGCACAAGGCGCTTCGCCGATGCAGATCAGTTCGCTTGATCCCGCTTGTTAAGGTTTGT
TGATCTACAGGCCTTCACAGCCCATCCACGTACTCAAATTCCAGCTGAAAGCACGGGCTA
GCGCCGGGAACAAACGCCGCTATATTCCAGCTTCCCCAGACGAAGGAGGGAGTTGGAAAT
GAAACTGACCAAGCAGCACATCAACGCAGCACGCGCCATCACCGTCGCCATCGTGGCCAC
CGTAAGCCTCGGCGCTTGCGCCACCTACAAGGACGAGTTCGCAACCATCAACTCGCGCCT
CGATCAGCTCGACGTAAAGGTGCAGGGCGCTGCCCAGAGTGCCGAGTCCGCCAACCAGTC
GGCGCAGCAGGCCAACCAGCGTCTGGACCAGATCGAAGGCCGCGTACAGCAGCTTGAAAG
GGCACCGGCCGGTCGCAAGCCGCGCGGCTGATAGCTCCCTCATCCTTTGAATTGATCCAC
CTCTGTATCGGGAACCAGTGGCCTTCGCCGGCCACTGGCATCCTTCCACCCAGGATTGCA
TTGCAAGGAGCCGTCCCATTCGTACCTCCTCCTCCCCTGAACGCCGCGTCCTCCATGCCG
CACTGGCGATGGCACTGGTCGTTGCGTGTAGCGGCGCAGCCAGCGCCAAGGGCAAGGACA
AGGAAGCGCCTGAACAGCGAATTGCCGCCGTTGATGAACTTCCACCCGACCAGAGCGTGT
CCGAAACAGTGATCGAGCTGGCCGGCTGGGTGGTTGCCAGCAAGGACAACCAGGGCTACC
CGTTCGCAATCATGGACAAGGCCGCCGCGCAGGTCCTGATCTTCGGCGGCGACGGTAAGC
TGCGCGGCGCGGCACCGGCGCTGTTCGGTTCGGCCATCGGTGATCACTCGGCCCCTGGTG
TTGCCAAGCTCGCACTGAGCGCGATTCCCGGCCATGACCGCACCACCCCTGCCGGCCGTT
TCATTGGTGGCTACGGCCCCTCCGACGATGCCGGGCGCGTGCTGTGGGTGGACTACGATT
CCGCCGTCTCGATGCACCCGCTGCCGCCAGGCACCCCGAAAGAGAAACGCGCCCAACGGC
TGGCAACGCCGACGCCGGACGACAACCGCGTCACCCACGGCTGCATCAACGTCTCGCCCG
CGTTCTACGAGCAGATCGTGCAGTCCACGTTCGAGAAGGGTGGTGTGTTCTACATCCTGC
CGGACAAGGATTCGATCGCGAAGACGTTCCCGGAGTTCGCGCAGAGCCGTGGCGATGCAA
AGGACGAAGACGAGAAAGGCGCGCGGCGCGCAAGCAAGTAGAAGTGGGTAGTGGAAAGCG
TTTGCGTACCGGAAGTCAGGAAGCCGCAGCGCCCGCCGCCCGCGCCAATGCAGCGGCATG
CGCATCGCCCTTCCTCTCGCTGTAACGGTCCACCAGGTAGTCCGTCCTGCCACGCGTCAG
CAGCGTGAACTTCACCAGCTCTTCCATCACATCCACCACCCGATCGTAGTACGGCGAGGG
TTTCATCCGGCCGTCGTCATCGAATTCCTGCCAGGCCTTGGGCACCGACGACTGGTTGGG
GATGGTCAGCATGCGCATCCAACGGCCGAGCACGCGCAACGTGTTGACCGTATTGAACGA
CTGCGAGCCGCCACTCACCTGCAGCAGCGCCAGCGTCCTGCCCTGCGTGGGCCGCACGCT
GCCATCTTCCAGCGGCAACCAGTCGATCTGGTTCTTGAACACGCCGGTGACCGTGCCATG
CCGCTCGGGGCTGACCCAGACCTGGCCTTCCGACCACTGCGACCATTCGCGCAGTCGCTG
CACTTCAGGGTGGTGCGGGTGCACGCTGTCCAGCATGGGCAGCGCATGCGGATCGAACAC
GCGGGTCTCGCACCCCAGGTGACGCAGCAATCGCTCGGCTTCCAGCGCCAGCTTGCGACT
GAACGACTGCGGCCGAAGCGAGCCGTAGAGCAGGAGGATGCGTGGCGGTCCCGGATCTGC
CGCGGCGAGCTGGTGGTGATCGGGCTGGGGCAGCGAGGCGTCTACCAGATTCGGTAGATG
GGGGCTTGTGATGGGCTTATTCATTCGATTATTCTAGAAATATGGAAACGTTGAATGCAA
TTGCTGCCCTGACTGCCCTGGGCCATGCCACCCGCCTGGCTGCCTTCCGCCTGCTGGTGG
AGGCTGGCCCGGCAGGTCGCATGGCGGGCGACATCGCCACGGCCCTGCAGGTGCCCCCAG
CCACGCTCAGCTTCCACCTGAAGGAGCTGGTGCAGGCCGGCCTGGTGGAGAGCGAAAGCC
AGGGTCGCCATGTCTGCTACCGCGCCAACTTCGATGCGATGAACGGCTTGATCGAGTACC
TGACGCACAACTGCTGCGCGGGCTCGCCAACCGAGCAATGCATGCCCACGGCGCCCGCCT
GCAAGGGCTGACCCCACACAGATCCTCTCCTCTCAAGGCAATTGCTCCATGACCCGCAAT
GTCCTGTTCCTCTGCACCGGCAACAGCGCCCGCAGCGTGCTTGCCGAAGCCACCCTGCGT
GCATGGGGCGGTGATCGCTTCAGCGCATTCAGTGCGGGCAGCCAGCCCAATGGCCAGATC
AACCCCTTCGCGCTGGCCCAGTTGCAGGCCGAAGGAATGCCCATTGAAGGGCTGCGCAGC
AAGTCGTGGGATGAGTTCGTGGATGCAGCACCGATGGATCTGGTGATCACCGTGTGTGAT
GCAGCCGCAGCGGAAGCCTGCCCTGTGGTGTTCGGTGACTTCGTCCGCAGCCACTGGGGC
CTGCCCGATCCGGCCGCCGTGGCAGGCAGCGATGCCGACAAGACCGCAGCCTTCGCGCTG
GCCCATGCCATCGTGAAGGCGCGGCTGCGTGCGCTGCTCACACTGCCTGCATCATTGTGG
TCCGACCGCGAGACGCTGCGGCACGCGCTGGACCAGATCGGCCAGTTGTTGCCGGCCGAC
GGCGCGCAGTAACGGTGCCACTGCCATGAGCCTGTTCGAGCGGCACCTGACCCTGTGGGT
TGTGCTGTGCATTGCGATGGGCACGCTGCTGGGCCACGTCCTACCCGGTGCCTTCGCGGT
GCTGGCGTCCGCCGAAGTCGCCAAGGTCAACCTGCCGGTTGCCGCGCTGATCTGGCTGAT
GATCATCCCGATGCTGCTGAAGGTCGACTTCCGCGCGATGCGCCAGTTGCAGCAACACTG
GAAGGGCATCGGGGTAACACTGTTCATCAACTGGGCGGTCAAGCCGTTCTCGATGGCGCT
GCTGGGCTGGCTGTTCCTGCGCCATGCCTTCGCGGACTGGCTGCCCGCAGCACAGATCGA
CAGCTACATCGCCGGTTTGATCCTGCTGGCGGCCGCGCCCTGCACTGCCATGGTGTTCGT
CTGGAGCAACCTGTGCCGCGGCGATGCCAACTTCACCCTGAGCCAGGTGGCGTTGAACGA
CGCGATCATGGTGGTCGCATACGCACCGGTGGTGGCGCTGCTGCTGGGCCTGTCAGCGAT
CACTGTGCCGTGGGACACGCTGCTGTTGTCGGTGGGTCTCTACATTGTGGTGCCGGTGCT
GGTGGCCGCCCTGCTGCGGCACTGGATCCTTTCGCGCAGCGGCGAGGCGGGCCTGCAGCG
TGCGCTTCGAAGGCTGGGGCCGCTGTCCCTGTCCGCGCTGCTGCTGACGCTGGTGGTGCT
GTTCGGGTTCCAGGGCCAGCAGATCGTGAAGCAACCGCTGGTGATTGCACTGATTGCAGT
GCCGATCCTGATCCAGGTCTACTTCACTTCAGGCCTGGCCTACCTGCTCAACCGCCGCCT
GGGCGTGGCGCATTGCGTGGCCGGCCCGTCAGCGCTGATTGGCGCCAGCAATTTTTTCGA
GCTGGCGGTTGCCACGGCAGTAGGACTGTTCGGCGTGCATTCGGGGGCGGCGCTGGCGAC
GGTGGTTGGTGTGCTGATCGAGGTGCCGGTCATGCTGTCCGTGGTGCGGATCGTGAACCG
TACACAAGCCTGGTACGAGAGACGCGAACAGCACTGACAGATCAAAGTGTGTGGGAATCG
ATTTACGTTCTTCGCCCCGCACTGTCGTCATCGACTTGGTGGGGTGCCCGCACGCCACGT
CATCAACTTCGACCCATGTCGCATATTCCCCATGCCGCTACGGCCGTTGCGGCGCCTGCG
TCTGCGACGGCTTAACAGCATGCAAAAATGCCAAAAGCGTCTTTGATCAAGCGTTGAATG
CAACTGTTCTGATTGGCACCGCGCAGCAGCACGCGTACAGATGACGTGCCATCGAAAAAG
GATGGCCGGGCTTCGAAAACCCGTGCGCTTGTTTGACAACGCTTGCCCGCCGGCGTCACC
CCTCGTGGCGCCGGCGGGCAATCCGTCTGCCGGTCATGGCGGGCGGAGCGTGGAGGCCCT
GTGCCTGCCGGTTTCAACAAGCGCCCGGTTTTCGAGCCACGTCTCCGCCCGCCACCTTTG
CGTGGCGGCTGCCGTCTGTCCTGCACGGAGCCTCTGCCATGAGCACACCCGAATCCTCCC
GACTACGCACGCAGTACGTACCCACCAACGCGGACGCGCCTTCGGAAGCACCGCACCCGC
ACGATCCGCACGGTTTCATCGCCACCCTCGACCGCATCGGCAAGGGCGCAGCCGCCGATG
GCCAGCCGTGGCCGGAGCGTCACCAGATGCCCGGCCGCCGCATGGCGCTGGCCGACGCGG
ACTGCGCATTGACCGGCCTGCGCGTGGCGCTGGAAATGCTGCTGGCTGCCGAGCGCGTGC
GCCAGAACGGACCCGACGAGGAGTACGTGGGCGACCGTGTGATGGAGGGCCTGATGATGG
TCAGTCTGTCGCTGACAGCACAGGTCAGCGCACGCATGCGGCCGGAAGGGTGATACGGGG
AACAACGCTCACTGCAACGCCGGGCACGGCCCGGCGCTGCGGCGCGCGCCACATCACTCG
CAGAGTGCGCTGTCTTCCTTCAACGCGGCATCCTGCAGTGGCTGGCGCTGTTCGATCTGC
GCACGTTGTTCCGCCGTCGGCTCGCCCAGCCACCATACACGGCAGCGCGCGGTAAGACGG
CCAACCATCTTCGACTGATCGGGCGAATACAGCATCGCCAACGCCGTGCCGGGGCAGTCG
TGGGCCTGGCAGGCGGTGTAGAACCACCACGGCTCACCCTGCAGCACTACCAGTTCGCCA
GGACCGCTGGGCCCGCTCAACAGGCGTTCGCGCAGCGATGGAATCTCCTTGTCAGCGGAT
TCAGCTGCGGCCGTGTTCTTCATCAGGGTGTTGAACGCGGCCAGCACCTTCGGATCCATG
CGGCCGCAGTCGTCCACGGTATTTCCGCCCACCAGGGTGAAGAAATGCGTTGCCAGCGGG
TTGTCCGCGCAGGTGAGTTCCCCGCCTGTGCTCGGGTCTTCCGGTTCGCCTTCGTTGTCC
CACACCGAGGGGTCCACACCGTCTTCGGCGGACGGTTCCTTCTCGACCACCGTCGCTACG
GCGGCCGGTGCTTCGGTGGTCGGCGCTGGCGCCACAGCAGGTGCAGTCTCGCCAGTCTTT
TCCGGTGCCTGTCCGCAGGCTGCCAGCAGCGCGGCCATCATCGCCATCCCTGTGATTCGC
ATCTTCATTCCGTGTCCTTGTCTGATCTGCGCTGCATCCACCAAATCGGCGGCCGCGTGA
TTCTAACCAGCGGCGCGCTAGGATGCGTCTGAAGCCTTCCCATCATCGCCAGAGCCTGGA
CGCATGCGCCGCACACGACTCGCCATGATCTTCTGCAGTGCCCTGCTGATGGCATCGCCG
GCAATTGCCCACGATGCCGAAGGCGCGAAGCCCGCACAGCCGCTTCCCGATATCGCGCTG
CCCGCACCGCTGGACCGTGTACTGCGCGACTACGAGCAGGCGTGGCGCACGGGTGATGCC
AAGGCATTGGGTGCGCTGTTCGCCGAGGATGGCTTTGTGCTGCAGAGCAACCAGCCGCCG
GTGCGCGGCCGCAGTGCGATCGAGGCCGCGTATGCCGGCCAGGGCAGCAGTCCGTTGCGG
CTGCGTGCCTTGGCGTATGCGGTGGAGGGGAATACGGGCTACATCATTGGTGCGTACAGC
TACGGCAACAACGTGGGCGATACCGGCAAGTTCACGCTCACGTTGAAGCGCGTGGGGGAT
GGGCCGTGGCTGATCTTTTCGGACATAGACAACACCAGCGCGCCGCCGCGGGCGCGGTGA
TCGGCGTTGCAGTAGATCCACGCCATGCGTGGATATGCAGCGCGCGTGATGCCAAGCAAG
CTTGGCACCCACCAAAGCCTGTCTCCCGTCCGGCACCCGCGTGTACTCCCTGATGAAAAA
ACCCCGGCACGTAGCCGGGGTTTTTCGATTCACTTGAACAGCGTGTCCGGATACTCCGGT
TTCTGTTCCCGCGCCAGCAATGCGCGCAGGCCTTCTTCCGGCGTCTGCTCGCCATGCAGC
ACGGCACGCACGCGGTCGGAGATCGGCAGGTCGATGCCATGGCGGCGCGCCTGTCGCATC
ACTTCGTCGGCGGTCTGCACCGATTCGACCACCTGGCCGATTTCGCGCACGGCATCCTGC
AGCGTCTGGCCACGGCCCAGGGCCAGGCCCAGGCGGCGGTTGCGCGACAGGTCGCCGGTA
CAGGTCAGCACCAGATCGCCCAGGCCCGCCAGGCCCATCAGCGTTTCCGGCTTGGCACCG
ATGGCAGCGGCCAGGCGCAGCATCTCGTTGAGGCCACGGGTGATCAGGCCGGCACGGGCG
TTGAGGCCCAGCTGCATGCCATCGGCCACGCCGGTGGCCACGGCCAGCACGTTCTTCATC
GCACCGCCCAGCTCGGCACCGACCATGTCGTCGCCGGTGTAGGCGCGGAACGCCGGGCCA
TGCATCGCCTCGGCCACCGTCTGCGCGAACTCGGGCACGTCGCCGTGCACGGTGATCGCG
GTCGGCAGGCCCTGGGTCACTTCCTTGGCGAACGACGGCCCGGTGACAACGGCCAGCGGC
ACGTCCTCACCCAGCACTTCGCGCGCCACTTCATGCAGGAAGCGGCCCGAACCGGGTTCG
AAGCCCTTGGTGGCCCAGGCCACGCCGGCACCGGCAGGACGCAGCGGCGCCAGCGCACGC
ACGGTTTCGCCGAAGGCATGCGAGGGGGTCACCACCAGGATCCAGGCCGCGCCCTCCACC
GCCGACGCCAGATCGGTGGTGGCACGCAGGCTGTCCGGCAGCGGGATGCCCGGCAGGTAA
CGCGGGTTCTCGTGGCGCTGGTCGATGGCTTCGACCACGGCAGCATCGCGCCCCCACAGC
ACGGTCGGATGACCGTGCCGTGCGAGCAGGCTGGCCAGCGCGGTTCCCCAGGAACCGGCG
CCAAGCACGGCGATCTTGTCAGCGGTAGTGCTCATCCGTGACGTCGCGGCAGGAATCAGG
CGTTGCCAGCCGGCTCGGAGTCAGCCAGCGACGGTGCGTCGCCCTGCTCCTGGCGCTGGC
GCAGGGTTTCTGCGTACAGGCCTTCGAAGTTGATCGGCTGCAGGAAGAACGGCGGGAAGC
CGCCGGCCTGGATCAGGTCGCTGATCAGCTGGCGCACGTACGGGAACAGGATGTTCGGGC
ACTGGGTGCCGAGCAGCACGTCGATCGACTGCGGGTCCAGGCCGACCAGGCCGAACACGC
CGGCCTGCTTCACTTCGGCCACGTAGGCGGTGCGCTCACCGGCCTGGCAGGTCAGGGTCA
CGGCCAGCACGACTTCGAAGGCGTTCTCACCCAGGCGCTGCACCTGCTGGTTCAGGTTCA
GCTGCAACTCCGGCTGCACCTGGTCATTGAAGATGGTCGGGGCGTTCGGCGACTCGAAGG
AGACGTCCTTGACGTAGATCTTCTCGACGGTAAAAGCGGGGCCGGTGGCGGCATCGACCG
GCGCAGCAGCGCCGTTGGTGATCTCTTCGGACATTTCCAGTAACTCCAATGAATGCAATG
AAAACGATGGTCGAATTACTGCGATGGGGGCGGGATCAGGCCCATACAAGGCCGGATCCG
CCACCTGCGGCAATCAGTTGCGGCCCTTGACCAGCGGCAGCTCGGCCTGCTGCCAGGCGG
GAATGCCGCCGTCGAGCACGTAGACCTTCTCGAAGCCGGCCTTCTTCAGCGCCTTGGCGG
CGGTTTCCGAGGCGTTGCCGCTGCGGCACACCAGCACCACCGGCGACTGCTTGGCGTTGG
CCACCAGCTTGTTGTCCGGGCCGAAGGCACTGGCCTGGGCGTTGCGGCTGCCGGCAATGT
GGCCCTTCTCGAAGTCACCGCTGGCCGACAGGTCGACCACCACCGTGCCGCCCGCGTTCA
TCAGCTGGGTCAGTTCGGCAGGCTTGATGCCCTTGAAGCCCCGGAACAGGCGGCAGATCT
CGGTGACGATGATGGCCACGGTCAGGCCGACCAGGGCCGCGGACAGCATCGGGTTTCGGC
CTGCAAAGGCCAGCAACTCTTCGTAATTCACTCAGGTCACGGGTCGATTAAGCGGGCGCC
GATTGTCGCACAAGCCGGACGCGGCCCGTCACTGCCCCTTCCACAGGTCCGGCAGGCCGG
CGGTCTGCCACCAGCGCTTGGCCTCCGGATCCCAGCGCCAGCGCTCGACCACCATCACGG
TGCGTTCGGCCTGGGTGTTCTGGTTGATCACCCCGATTTCGACCCGGCGCTCGACCAGGC
CGCCTTCCAGCGCCGCGCTGCTGCGCTCGCGGTAAGACGACACGCGCAGCTGCGCGTAAC
GGTTGAGCTCGAACTCGGTGGGCGGCTTTTCCTTGCGCAGCTTGGGGTCCAGATAGCCGA
TGGCATCGTCCATGCTGCCCCAGCGGATGGTCGCGCCGTAGGCGATCTGGGTCTCTTCCA
GCAGCTTGCGCTGCTTGCGGCTCAGGTCGTCGGCCGAAGCCACGGCGCTGACCAGCAGCA
GGGAACACATCAGGAACTGGATGAGGCGGCGCATCGGTGGTTTCCCCAGAACGTCAGCCT
GCCATCCTACCCTTTGGCAAAGGCAACGAAGCGACCGCTGAACTCGGCGGCGGGCTTGCC
ATCGGCACCGGGCTGGGTGGCGATGATGCTGATGCGGGCCTTGCGGCGCTGGCGGAAGGT
GTTCAGGAAGGCATCCCAGCCAGTGGCCTCGGCCGCTTCGGCGTGGGCGTGCAGGTCTTC
GTAGACCGGGGCCAGGTAGCGCAGGTTGCTGTCGGCCACGTAAACCTCGGCATCGTGGCC
GGCCAGGCGCAGGCGCAGGCTGACCAGCGCCCAGCCGGACAGGGTCAGCACCGAGGCCAG
GCTGCCACCGAAGGCGTTGCCCTTGTCGTTGACGTTGGCGGCCAGCGGCGCGGTGATGCG
CAGCACGCCATCGGCATAGCCGTCGAGCTGGATCTGCATGGCGCGGACCGCCGGCATGCA
GTCCAGCACGTCCTGCAGGGCGGCCAGCGAGGAAGTCAGAGCATCAACGGACATCGGAGC
AGAGACCACGACAACGAAGGGCCCGCATAATGCAGGCAATGGCCGACCATACGATACCCA
CTGGCGCCGCCGGTTCCGAGCCGGGCTGGACCTTCATTTCGCTGCGACCGCAGGGCCAGA
ATTCCGCACTGCGCCGCGCCGTTGCTGGGCTGGGCGGGCATGTGGTGGCCCTGCCACCCT
GGCGCCTGCAGCGCTTGAACGGCATGCCAGTGGTGCGTCAGCTGCAACGCGCGCTGAACT
GCGATCGGGTGGTGTTCACCAGCCCGGCCGCCGTGACCGCGGCCGCCACCCTGCTGCCAC
TGGCCGAGGCGCAACGCAGCCCGTGGCTGACCGTGGGCGAAGGCACCGCGCGCGCACTGC
GGGCGCACGGCGTCGGCGAGGTGCATGCACCGCAGCGGATGGACAGCGAGGGCCTGCTGG
CGCTGCCGGTGCTGGCCGAGGCGCGGGGCCTGCGCATCGGACTGGTCACCGCGCCCGGCG
GACGCGGGCTGATTGCTGCACACCTGCAGGCCGCAGGCGCCACGATCGAACGTGCCGATG
TCTACCAGCGCCGCCTGCTGCGCCTGTCGCCCCGCACGCTGGTTCGATTGGCGCATTCAG
CGCAGCCGTGGGTGTTGGCGGTGAGCAGTGGTGAGGCGTTGCTGCATTTCTGGCAGCAGC
TTCCGCCGGCATTGCAGCAACGCCTGCAGACCCAGGCCACCGTCGTCGTGGCCAGCGAAC
GGCTGGGCGATCAGGCGCATGCACTGGGGCTGCAGCGCGTGGTGCGCGCGGCCGGGCCCA
CCACGGCACAGCTGGTGGCCGCTGCACACGCCACGCTCACCGTCCCGGCAGCGACCTGAA
CAGGGACGTGGGTCACGCTTGCCGCTGTGGTCGGCAACAGTGATGCTGTGCACAACGCGG
CCTGCCGGATCCTGACCGGCGACGTTGCCGACAAGGAAGCCCCATGAACGAGACTCCGCC
CGTTTCCCCGCCCCGTCGCCCCGCGCGCTGGCTGCTGCCGCTGGCCGGGGTGGTCGTGCT
TGGCGTGGGCGGCTATGCCGGCTGGTACGTCTGGCAGCAGCAACAGCACGAACAGGAAGC
GCAGGCACAGACCATGGCCGTGCAGCTGCAGGGCCTGGAGGCGACGCTGGATGCACTGCG
CCGCGACCAGCGCGCGACCAGCCAGCGGCTGCAGGATGCGGCGACCACCAACCGCGTGCT
GCGCGACGAGATGCTGGGCCTTTCGCAGCGCAGTGCGCTGCTGGAAGAGAACCTGGCCAA
GCTGGCCGACAGCGCCAACCAGGGCCGCCAGGCGGTACAGCGCGATGAGGCCGAACTGCT
GCTGACCCAGGCGGCGCAGCGGCTGAATTATGCCGACGACGTGGAAGGCGCGCGCCGCCT
GTATGCACAGGCCGCCACCGCGCTGGCCGATCTGCCCGACAGCGATGGCCTGAACCTGCG
CCAGGCATTGGTGCAGGAGCGCGATGCACTGGATGCGCTGGGCGCCGGCCCGCGCGTGCG
GTCGCTGCAGCGGCTGGATGCCTTGGCCAGGGCACTGCAGGGGCTGCCGTCGCAGGTGAC
CGGCAACGCTGCGACCGACACCGCAAAACCGTGGTGGCAATCGACGCTGGCCCCGTTCGT
GGACATCACCCCGAGCCGCCAGAATGGCCCGCTGACCGCCGCCGAACGTCGCAATGCCGA
CGACGCCCTGCAGCTGGAACTGACCCTGGCGCGCGCCGCGATCGAACGCGGCGACCGCAC
GGGCCGCGATACCGCACTGGAACGCGTGGAGCACTGGGCACAGCGGCGTTGGCCGGATTC
ACCGGCCCTGCGCGCGCAACGTGCTGAACTGAAGGCCTTGCGCGAGCTTCCGCTGCAGGC
CAGCAACACCGTGCTTGGCAGCACCCTGCAGCAACTGCGCACCCAGACCGACCGGAGGTA
ATCCCGCATGAAACCCCTGCAATCCCTGGTTGTGCTGTTGCTGGCGGTGGCCATCGGCGT
GGTGGCCGCGCAATGGCTCGGCGCCGATGACCTCAACCGTTTCGGTGAAGTGACCCTGCG
CTACGGCGGTTACGACTACCACAGCAACCTGCCGAAGGTGGCGCTGCTGTCGGTGATCGC
AGTGCTGGTGCTGTGGCTGCTGTGGAGCCTGATTGCCGCACCGTTCCGCGCCTGGGGCCG
CTACCGCCGCAAGCAGGGCCGGGTGCGCCTGATCGACGGCCTGCAGGCCTACGAGCACGG
CCAGTGGCAGCGTGCCGAGAAGCTGCTGGATGGCGCTGCCAAGGACCCGGAAGTGAGCGC
GGTGGCGCTGGCCAATGCCGTGCGCAGCGCACAGGCACGTGCCGACGGCCCCGCCGGTGA
AGCGCTGCTGCAGCGTCTTGGCGAGAGCGATGCCACCCTGCAGGCACTGCTGCGCGCCGA
ACAGCTGCTGGCGCGCGATCTGCCGGTGGATGCGATCAATGCATTGGACGTGGCGGCGAT
CCAGCCGCTGCCGCCGCGCGGCCTGTGGCTGCGTACCGAAGCGCTGGCGCGTGCCGGCCG
CGCACACGAGGCCTATGGCCAGCTGGGTGCGCTGCGCCAGAGCAAGGTACTGCCGGCCGA
ATCAAACAGCGAACTGGAAGCCCGCCTGGCCGCACAGGCGCTGCTGGAAGCGGCCGACGT
CAACGCATTGGCCGCACAGTGGGAAGCCACGCCGAAGGCGCTGCGGCCGACCCCGGACGT
GGTGGGCGCCTATGCCAGCCGCGCGGTGGCCCTGAACTGGGATGAGCCGGCGCTGCTGGC
GCTGGAACAGGCGCTGGACCAGCGCTGGGACGACGAACTGGTGGCGCTGTACGGCCGCCT
GCCGGCCGAGCGCCTGGCCACCCGCCAGGCCAACCTTGCGCGCTGGCGCAATGTGCATGA
TGGCTCGGCCGCACTGCATCTGGCGCAGGGCCGCGTCGCCCTGGCCCAGCAGCAGTGGGA
TGCTGCCGATACGTTCCTGCACGAGGCCATCGCCGCCGGCGCCGGTGCCCCGGCGTGGGA
GGCACTGGGTGAACTGTTCGCGCAGCGTGGCGAGCACGCGCTGGCCGCGCAGTGCCTGGC
CAATGCGCTGCGACTGCAGCGCGGCGAGGACAGCGTGGCGCTGGTGCGCGGCAGCGAGGC
GCCGCTACGTGCCACGGTGGAAGAGCAGCCGATCGCGGTGCAGCCGCCGGTGTATGACGC
CAATGAAGAGCGCGACGAGTTCGGCAACCCGCGGTTGCCGTGAGGCGTGCCGACCAACGG
TCGGCACCCACCGGAGCAACAAAAAAAACGCCGCCCATTGGGCGGCGTTTTCGTACCAGC
GCTGCCGGCCAGCGGCCGGCACTACCGTGATGCTCAGCGTTCGACGATCGCCACCACGCC
CATGCCGCCGGCGGTGCAGATCGACACCAGCGCGCGGCCACCGCCGCGTTCGGCCAGCTG
CTTGGCTGCGGTAGCAATCACACGTGCACCGGTGGCGGCGAACGGATGGCCGGTGGCCAG
CGACGAGCCCAGCAGGTTGATCTTGTCCGGGTCGATACGGCCCATCGGCGCATCCAGGCC
CAGGCGGTTGCGGCAGTAATCCTCGCTCTCCCACGCACGCAGGGTGCACAGCACCTGTGC
AGCGAAGGCCTCGTGGATCTCGTAGATGTCGAAGTCCTGCAGGGTCAGGCCATTGCGCTT
GAGCATCTCCGGCACGGCCACGGTCGGTGCCATCAGCAGGCCTTCGCCATGCACGAAGTC
CACCGCAGAGACGTGCGCATCGCGCAGGTACGCCTGCGGCTCATGGCCGTGCGCACGCGC
CCACTCTTCACTGGCCAGCAGCACCGCGGCGGCGCCATCGGTCAGCGGCGTGGAGTTGGC
GGCGGTCAGGGTGCCACGGCCGGAGACCTTGTCGAAGGCCGGCTTCAGCGTGGCCAGCTT
TTCCAGCGAGGTATCCGGACGCAGGATGTTGTCGCGCTCGACGCCACGGAACGGTGCGAT
CAGATCGTTGAAGAAACCGCGCTCATAGGCAGCGGCCAGCTTCTTGTGCGAGGACACCGC
CCACTCGTCCTGCGAGTCGCGCGAGATGTTCCATTCCTTGGCCATGTCCTCGCAGTGGTC
GCCCATGCTCTTGCCGGTGCGCGGCTCGGCCACGCCCGGGAACTCGGGCTTGAGCTCGGA
GAACTTGAAGCCGGAAGTGAGCGCGCGGATCTTGTCGCCGGTGCTCTTGGCACGGTTGGC
GGCCAGCAGGCGCGCGCGCAGCTTCTTGCCGTAGACGATCGGCACGTCAGAGGTGGTGTC
CGAACCGCCGCCGATGCCCGATTCGATCTGGCCCAGCGCGATCTTGTTGGCGACGGTGAT
GATGCTGTCCAGCGAGGTGCCACAGGCGCGCTGCAGTGTGATGCCCGGGGTCAGCGGCGA
CAGGCCGGACGACAGCGTGGCTTCACGGCCCAGGTTCCAGTCGCTGGAGTGCTTGATCAC
CGCACCCATCGCCACTTCACCCAGCTGCTGGCCGTGCAGGCCGAACCGTTCGACCAGCGC
GCCCAGCGTACGGACCGACATGCCGAGGTTGCCGACATCCGAATACGCGGTGTTCTGGCG
GCAGAACGGAATGCGGACGCCACCGAGGATGGCGACGGGACGAGCGTTGGGCATGGAGAT
ACCTGGCATGGATGAGGGTGTCTGCAACATGGCCTGCACGGCGGAGCAGGCATAATGGAG
CCAAGTGTAGCTGCCGCCCTGTGATGGGCCAACCGTGGAACCATGAGCAAACCCGACCCC
GCGATGAATGCCCTTGGCGTGCTGGCCCTGGAACTGGCCGGCGGTGAAATCCCCCGCCAG
GCGGTACTCAGCGCCGAACAGGCCGGTGAACTGGCCGATCGCGTCGGCCGCGACCTGTCC
AAGCTGGTGCCGCAGGTGGCCGAGCTGGACCTGGTGTTCGCCGCCGCCCATTTCGACCCG
GCCGAAGTGCTGCGCCCGGGCTGGCCGATCCACCGCCGCCTGGAAGAACTGCAGATGCGT
GCCCCGGGCCGCAACCAGGGCCCGCGCCTGCTGGCCTTTGGTACCGACGCCCAGGGCGAC
GTGCCGCTACCGTTCCAGGCCGACGCCAGCCTGGTGGGCGGCGGCCTGCGCGTGGTGCCG
TTCCTGCTGACCGGCAGCGACGTGGCGACGACCAATGCGGTGGCCGAGGCGCTGGAAGAC
ACGCTGCTGGCCAACGGCATGGCCCATGCCGACACCGCGTTGATGGCGCAGAACACCTTC
GGTGCCCGCATCGAGCACGCGCGCTATTTCACTGTGAATGATCTGGCCGCGATGATGTCG
ATGCAGTACGACAACCAGGGCCTGGCCGCACTGTGGCCGCTGATCGAGACCGCGATCATG
GCCCCCGGTGAAGACGAATGGCTCAACGCCGCGCCCGAGCCGCTGCTGCGTTACACGCAT
GGCGAAGCACGCATGGCGCTGTTCGATCCGGCCGGCTGGTGCGCGCACTACGATCACGGC
AAGAACGATTGCGACCGCCTGAAGGGCATCTACGAGCAGTTCCTGATGCGCCAGCGGCAG
ATGGCCGCGGTGCTGGAAGCACATGGCGTGCCGGTACTGTTCGTGCACTGCGAGGCCGGC
CAGGACGCGCGCGAGCTGCTGGCGCGCTGAAGACGGGTAGTGGCGGGGGGGGGGGGGGGC
CCCAACCCCAGAAAAAAGTCCGGCCCCCCCCCCCCCGGCCCCACACCCCAAAAAACCGCC
GGCGCGGGACG
>contig00048 len=17292 cov=31.6 corr=0 origname=NODE_48_length_17292_cov_31.574588_pilon sw=shovill-spades/1.0.4 date=20220914
TGACCGATGTGGAGGTCTTGCAGGCCTCTTTGGCGACCTGCAGTTTGAAACGTGCGTCGT
ATCTGTTCATGTATCCCTCGGGGTTGGATCTGACGTCCAACTCCCGGGGGGTCACTTCAC
CCTGGGGGCTTGGCCGCGGCATCCATGCCGCGGACACCCCCGCCACCGGACCCACCCCGC
CTCCGACAGATTTCCGCGATCTGCGGTAGATCCACGCCATGCGTGGATGCTCCCCGGTAG
TGCCGGCCGCTGGCCGGCAGCAAGGGAACGTCAGAAGTCAGGCATTTAAGAGCGAAGCGA
CCGGCTTCTGCTTTTGATTTTTTGTTCTGTCTTTCGTGGCTGACCGCGCAGGAACCTGTC
CGTGGCCGGGCGGGTGGGCTGCGCAGGGGCGTGAGCCGCATGGATGCGGCGACCGAGCTT
ACATGGACGTACTTGCAGCGTCCCCTGCGCAGCCCACCCGCCCGGCCAACCCCCAGAAAT
CCGCTGTCAGCGACCCACCCCAGCCACGAGGGGGCTCCGCCGATGGCCGCCGACCGCGCG
CAGCGCCGCTCTCCATCCGAATCCCGGAACCATGCGCTTGCTCACGGATTGACCACGCGA
TTGATGACAACGTTGTCCCCACCTGGCGCCGGACTCTCTCCCCGGCCTCCCAGGTACCTC
CGTCCGGCCCCACCCGTCGCCTCCCCGGGCGACGCCCGGACCTGCGTCACGCGCGGCGCC
ATCGGGGCCCGCGCGCCCTTTGATCGGAGACTTACCCATGTACGACCCGATTGTGCGCAG
TGCCGAACGTGCGACCCGAAGCTGTCGTCCCCGCCGCCTGGCCTGGCTGCTCGCCGTGGC
CGCCGGTGCCGCTGCCCTGCCCGGCCTGGCGCAGGCCGCCAGCTGTGCCGGCGTGGCCCA
GTGGGACCAGGCCAAGATCTACCGGGCCGGCGATACCCTGCAGAAAGGAGGCGTCCTCTA
TCGGGCGAACCAGGACATCTGGAACGCGCCGCCGGACCATCCGGCCGGTGCGCCCTATTA
CACCAACCTCGGTGCCTGCGATGGCAGCGGCGCCAACCAGCCGCCGGTGGTCAGCCTGAC
CTCGCCGGCCAACGGCGCCACCTTCAGCGCCGGCAGCACGGTCAACGTGACCGCTACCGC
CAGTGATCCGGACGGCAGCGTCGCCAAGGTCGAGTTCTTCCGCGATGGCAGCACGCTGGG
CGTGGCCACCAGTGCGCCGTATGCGGCCAGCTGGACCAATGCCAGCGCCGGCAGCCACAC
CCTGCGCGCCGTAGCCACCGACAACAACAACGCCACCAGCAGCACCGCGACCATCACCAT
CACCGTCAACGCCGCCGGTGGCGATACCACCGCACCGAGCGTGCCGGGCGGACTGGCGGT
CGGCACACGTACCGCCAACAGCATCGCGCTCAGCTGGAGCCCGTCCACCGACAACACCGG
TGGCAGCGGCGTGGCCGGCTATGACGTGTACCGCAATGGCAGCCTGGTCGGTTCACCATC
CAGTGCCAGCTACGTCGATGGCGGCCTGACTGCATCGACCACCTACCGCTACCGTGTGCG
TGCCCGCGACAACGCCGGCAACGCGTCCGCGCAGGGCACCGAGATCAGCGCCACCACGCT
GGCCGGCGACGGCGGCACTACCGGCAAGCGGGTCATCGGCTACTTCACCCAGTGGGGCAT
CTACGGCCGCAACTACCGGGTCAAGAACATCGACAGCAGCGGTTCGGCCGCGCGCCTGAC
CCACATCAACTACGCCTTCGGCAACGTGCGCAACAACCGCTGCGAAGTGGGCGTCACCCA
GCCGTCGGATCCGAACAGCGGTGCCGGTGGTGATGCCTTCGCCGACTACACCAAGGCCTT
CAGTGCCGCCGAGAGTGTCAGCGGCAGCGCCGATACCTGGGACCAGCCGCTGCGCGGCAA
CTGGAACCAGCTCAAGCAGCTCAAGGCCAAGTACCCGAGCATGAAGGTGCTGATCTCGCT
GGGTGGCTGGACCTGGTCGCGTGGCTTCTCCAGCGCGGCGCGCCCGGAAAACCGCCAGGC
CTTCGTCGCCTCGTGCATCGATGCCTACATCAAGGGCAACCTGCCGGTAACCGACGGTGC
CGGTGGTGCCGGTGCCGCGCTGGGCGTGTTCGACGGCATCGACATCGACTGGGAGTACCC
GGTGGCGTGCGGCATCGAATGCGGCAAGCCGGAAGACAACGCCAACTTCACCGCGCTGAT
GGCCGAGTTCCGCCGCCAGCTCGATGCAGTGCGTCCGGGCCTGCTGCTGACGGTGGCGGT
GGGTGCCGGCATCGACAAGATCCGCGTCACCGACCCGGCCGCGTACCACCCGTACCTGGA
CTACATCAACGTGATGACCTACGACTTCCACGGCGCGTGGGATGCGAAGACCAATCACCA
GTCGGCGCTGTTTGATTCGCCGAATGATCCGTCCACCGGCGACCAGAAGCTGTACAACAG
CAACGACGCCATCGAGGCCTTCATCAGCCGTGGCGTGCCTGCCGCCAAGCTCAACCTGGG
CATCGGCTACTACGGGCGTGGCTGGACCGGTGTGGCCAACGCCAACAACGGCCTGTACCA
GACCGCGACCGGCGCTGCCCCGGGCACGTATGAAGCCGGCATCGAGGACTGGAAGGTGCT
GAAGAACCTGGCGTGGCCGGGCTACACCGACAACACCGCCGGTGCCACCTGGATCTACAA
CGGCAGCACGCTGTGGAGCTTCGACACCCCGGCCAACATCACCCGCAAGATGGGTTACGT
GAAGACCCAGGGCCTGGGCGGCGCGTTCGTCTGGGAGTTCAGTGGTGACGATGCACAGGG
CACGCTGACCAAGGCGGTCAGTGATGGCCTGAAGTAAGAAAAAAGCCGGGGATGCGGCAC
GCATCCCCGGCCTCCCACCTGTAGAGGTCGGCGGCGATCAGCGCTTGGCCGACAGCTTTT
CCAGCGCCGCGCGCAGCTGCGCCGGCGGCAGGTAGCCCCCGAGCTGGGTGCCGTCCGGCG
CGAAGATCGCCGGCGTGCCGTTCACGCCCAGCTGCTGGCCCAGTGCGTACTGCATCGCCA
CCGGGTTCGTGCAGTTCTTTGCCGGCACGCTGCCACCGCGCTTGGCGTTGGTCAGTGCCT
GGCGGCGATCGGCCGCACACCAGACCGAGATCATGTCGGTGTAGTCCTTGCTGCCGAGGC
CCATGCGCGGGAATGCCAGATACTCCACCGAAATACCGTTGCGGTTGAGCTCGGCGATGT
CCTGGTGCAGCTTGCGGCAATAGCCGCACTCGATGTCGGTGAACACGCTGATGGTGTACT
TGGCATTCGGCGCGGCGAACACGATGCGGTCGCCATGGTTGGCCTTGGCCAGCAGATCGC
GGCGGTAGCCGAGCAGGCCTTCGCTGTTGGCCGGGCCCTTGGCACGGGTGTCGTAAGGCT
GCGACTGGAACAGGTAGCGACCGTCGTCGGACACGTACAGCAGCTGGCCGGAAACGACCA
CCTCGCGGAAGCCGGGGAACGGCGCGGCACCGATGTAGTCCACCTTGAAACCGGGGTTCA
GGGCAGTCAACGCGGCGCGCACGGCCTGGTCGGCAGGCGCGTTGGCGGCCGGGCCGGGCT
TGGCAGCAGCGGCAGGCGCCTTGGCGGCTGGCGGGGCCGGCTGGGCGCAGGCAGTCAGGC
TGAGCGCACCGAACACGGCGGCGATGGCAAATCGGAGCATGGAGCAGTCCGCGACAGAAG
AAGACTCCGGATTCTGACACAGCCACCGGCACCGGGCCGCGACGCCGCGCACCGCCCGGG
GCCGGGGTTCAGGACACGGCTCAGCCGCGCGGATGATGCCGGGCGTGCAGTTTCTGCAGG
TGCTCGCGCGCCACCAGGGTGTAGATCTGGGTGGTCGACAACGAGCTGTGGCCAAGCAGC
ATCTGCAGCGCGCGCAGGTCGGCACCGCGGTTGAGCAGATGGGTGGCGAAGCTGTGGCGC
AGGCCGTGCGGGCTGATCCGCGCCGGGTCGATGCCGGCCACCTGCGCGTGGCGCTTGACC
AGGTGCCAGAACGCCTGCCGGGTCAGCGCATGCAGCGTCGGCTCGACAAACAATGGGGTC
TGCCCATCGGCCAGCGCCTGCACCTTGCCCTTGCCGACCAGCAGCGGGCGCGATGCCTGT
AGATAGCGCTCCAGCCAGTGCTGCGATTCCTCACCCAGCGGCACCAGCCGTTCCTTGCTG
CCCTTGCCGGTGACCCGCAGCACGCCCTGGCGCAGGTTGACCGCGGTGGCCGGCAGCAGC
ACCAGCTCGCTCACGCGCAGGCCGGCGGCGTACATCAACTCCAGCATGGCGCGGTCGCGC
AGGCCCAGCGGGCTGTCGATATCCGGCGCTGCCAACAGCGCGTCGATCTGGCTTTCGGCC
AGCGCCTTGGGCAGCAATCGTGGCAGCTTGGGCGGATCCAGCAGCGCGCTGGGGTCCTCG
CCGCGCTCGCCACGGCGCACGCCATCGGCGAAGAACGCCCGCAGCGCCGACAGCAACCGC
GCATTGCTGCGCGGCGACCAGCCATGACGGGTGCGCCAGGCCAGGTAGTCGAACAACCCC
GGGCGCTCGATGCCGGCCAGGCCACCATCGCGCCCATCCATCCAGCGCGCCAGCCCTTCC
AGGTCGCGCCGGTAGCTGTCGAGGGTGGCGCGGGCCAGACCGTTCTCGGCCCAGATCGCA
TCGAGGAAGCGCTGGATGCGCATGCTGTCGTCGGCGCGCAGTTCGGGCAGTTGCTGGACC
AGCTGGCGGCGTTCGGCGGGGGTGGAAACAAGGGCCATGCGTGCAGGATACGAGGGCCAC
TGCGGATGCGGCCAGCATTGCGTATGCTCGGCGCATGTCCCGCCCCGCCATTGATACGGC
CCCTGCGGCCACTACCGAGCTGCCCCGCCCGCGTGCATTGCTGCTGTGGCGCGTGCTGGC
GATGGTCTACGACGCGCTTCCGGTGCTGGCGCTGTGGATGTTGGCCGGCACCCTGTTCAC
CCTTGCCTACACCTTCAGCGGCCACGCCCAGCGCGAGAACATCGCACCGTTCAGCGCCTG
GCAGTGGCTGCTGTGGGCGGTGTGCTGGCTGGTCACGGGGTGGTATGCCACGGCCAGCTG
GCGCCGCGGCGGGCAGACGCTGGGCATGCGGCCGTGGCGGCTGAAACTGCGCGCCAGCGA
TGGCGCGCCGCTGCGGCGCAGCCAGCTGTGGATGCGTTTCACCGTGGGCACGCTGTCCCT
GCTGCTGGGTGGACTGGGATTCTGGTGGGCCTGGGTCGACCGCGACCGCCTGACCTGGCA
CGACCGCGCCAGCGGCACCCGCGTGGTGCGCATGCCCAAGCGCTGATGCGCATCCAGTAG
CGTCGAGCCATCCTCGGCAGTTTCGCGATGCACTCGAGAGCCGAGCATGGGCTCGGATCT
ACACGATCAACGCAGCGATCAGCTGGCTGGCGCCGGGTCCTGCAGGATCACCGCCGGCTG
CGTCCAGAGGTCGAAGAAGGCGGACGCAAACGCATTGGCCTGCACATCATCGGCCACCGG
CGACTGTCCGCTCAACTGCGCACGGGTCTTCACGAAGTCCTGCCACAGCTTCAGGCTGGC
CTTCTTCAGGCGCCTCTGCTCCCCCGCGTCGGTGGCCGCCAGATAGCGCGCATAGAGGTC
GCGCATCGGTTTGCCCTGAGCCTCATAGGCCGCCGGGAGCGCCGGCAGTTGGGCCGGGGT
GAATGCCACCGTTGCCGCCGGCACCTGGTAGCCGCCCGGCCCGAAGGCCGCCTTCAGGTC
TTCCCCGGCGTCCAGGTACTTGAAGAAGCCGGGCACGTTGTAGAGCTTGGTCCGGTAGTC
GGACGAGGTTTCCGGGCTGTTGGACACCACCGTATCGGGCAGCTCCCCCATCAGCCCAAC
GTCCCAACGGCGCGGAATGAACAAACCGGTCGCCTTCACGTAGGGGCCCTCGATCTCCAC
GTCGTTCAGTTCGATCTTAGACGCCAGGCCACCGGAGTTGGTCTTGCTGGTGACGTACTG
CTCGGTGACGATCACGTACTCGGCCATGGCCGGGTTGATCAGCCCACCGATCCCATCGGC
GTAGACAACCATGCGTACGCTGCCGATCTTCTCGCTCTGCAGCCGGTACTGGCCCGGCTC
CAGGACCAGGGGCATGGAGGTGTGCGGCGGCAGGGTATGCACCTGCTGGTCGACCGACAA
GGTCAGCGGTGCATCCGTCGGGTTGTCGATCTCGAAGTCGACGGTGGAACGGCTGCAGCC
GGCAGAAAGCAGCACGGCCGCGATGTACGGCAGAAAGCGTTGGAAGCTCATGTTCGTCCT
TGAAGTGAAACGGAAACAGCCGGGCCTTGCCCGGCTCCCTGGGAATCAACCCGACTTGCG
CCGGAACAGCAGTCCCGATATCGCCAGCATTACGATCGGCGGCAACGCATAGGCAATGCG
GTAATCGAACTTCAACGCGCCGGCCATGCGGCCGAAGAACAGCTGCAGCAGCCAGAAGCC
CAGCGCGAACAGGATGCCGAGGAACAGGCGCTTGCCCATGCCACCACTGCGCAGCGAGCC
GAACGCGAACGGCACCGCCGCCAGGCACAGCGCCAGCACGTTCACCGGGTAGAACCAGCG
GCTCCAGTACACATCCTCGTAGTCGCGCGCGTCCAGACCGTTGCGCTCGCGGTATTCGAT
GCTGGTACGCAGCTCGCCCACACTGAGGTTGCGCGGCTTGGCGATGCCGGTGGCCAGCGC
GCCGGCGTCCAGCTTGGAGTTCCACGGCTCGCGCGCCACTTCCTCGCGCGTGGCCGAACG
TTCACCGAAGGTATCGCGGCGCACGCCGGTCAGCACCCAGCCGTCACGGTCATGCTCGGC
CGTGTCCGCATGGGTCAGCGAGGCGATCCGACCATCCTCGGCAATGCGATACAGGCGCAC
GTCACGCAGGATCAGCCGCGTGCCCTTGTCGCCCACCAGCTGCTCTTCGCCACCGGCGGC
GCTGAGGAAGGTATCGCCCTCGCGCGCCCACAAACCGGAATAGCGGGTGGTGGAGATGTC
CCGCCCCCATTTGGCACTGGACTTCAGCGCATCGGCACGGTCCTGGCCCCAGGGGCCCAG
CGTCTCGGCGCTGAGCACCATCACTGCGGTAAGCAACGACAGGGCGATGGCCACCGATAC
GCTCAGGCGCTTGCGCGACAGGCCCAGCGCACGCAGCGCGGTCAGCTCGGAGGTCGCGGC
CAGCTGGCCCAGGCCCATCAGTGCACCGATCACCGCAGCCGTGGGGAACATGGTGTAGGC
ACGGCGTGGCACCGTATACAGCACCCAGGCGGCCGCATGCCCCAGGGTGTAGCCGTTCTT
GCCGATGTCCTTGAACTCGCCGGAAAACGCCATCACCACGTCCAGGCCCACCAGTACGGC
CCAGGTCAGCAGCACCGTGGTGAACACCGACTGGCCGAGATACAGGTCGAAACGCATCGG
GCGCAGTCTCATGCGCGGGCTCCCTTCGGGCGGCCCAGGCGGCCATCACGTGCATACATC
CAGATCGCCAGCGCCAGCAGCGGCAGGGTCAGCCACCACAGGCCAAGCGCAGGCGGAATC
TTGCCGTTGGCGATCCAGCCACTGCCGATGAACATCAGGTTGGTGCCGACCATGTAGGCC
ATCAGCGCCAGCATCATCCGCCCGTAGCGCTGCTGGCGCGGCGAGCTGCGGCCCAGCGGC
ACTGTCAGCAGCGCAAACGCCAGTGCGATCAACGGCGGGGCAAGGCGGCGATGCAGCTGT
GCCTGCGCCTCGGGCCGGTCATCGCCGAACAGCTGCGTGGTCGGCATCAGTTCCGGATCA
TCACCGGTACGGGTCTGTGCACCGTCGGGCAGGGCTACATCGTTGCGGGCGAAGGTGGCC
AGACGGTAATCCAGCCCCCCGGCCACCGGTCCTTCCACCTGGTGGCCATCATCCAGCTCC
AGGAAGCGCTGGCGGGCGCCTTCGAAGAACATGCGCCCCCCTGCGGCGGACACCACTTCC
AGGCGATCGTCCTTCTGCCGCTGCAGGAAGACCCGGCCCAGCTGGGTACCATCGGGCGAG
ATCGAGGACAGGTAGACCACGCCACCATTGGGCAGCTGGGTGAAGCGGCCCGGCTCCAGG
CCCGCCATCAGCACGCTTCGATTGGCCTCGATGATCATCTGCTCGGCCACCCGGCCGGCC
CACGGGCCCAGCCACAAGGAGCAGGCGCCGACCAGCGCCACCACCGGCACCACCAGCATC
AGCAGCGGCCGCAGCAGGCGTTTGGGGCCCACGCCAATGGCAGTGATGACGGCCATTTCC
GAGTCGCGGTAGAGACGGGCCACCGCCAGCAGCAGGCCCAGCATCAACGCCAGCGGCAGG
ATCAGTGGCAGGTAGGCGATGAACTGCAGGCCCAGCTGGGAGAACAGCAGCTTCGCCGGC
AGGCGCCCGTCGGCGATGTTGCCGAGGATGTCCACCAGCACGCCGCCCACGCTGACCACC
AGCAGGACGATCAGGGTAGCCAGGAAACTCTGGACGAAATCGCCCAGCAGGTATCGGTCG
AGCTTCAGCATGGGGCGGTGGTTTAAACTCTGGGGTTCGTTCGCGGTGCCGCCCAGTCTA
CTGTCTGGGCGTAAACGGCCTGCGATTGTACGGACTCGCCAATGGAATCTGCTCAATGGC
CCTCGAATTCACCCTGAACCACGTTGCTCCGGCCGCCGCCGCCGTTGATTGCCTGGTGGT
CGGCGCGTATGCCGACCATACCCTGACCCCCGCCGCACAGGCCCTGGACGCCGCCAGCGG
CGGCCGCCTGGCCTCGCTGGCCCAGCGCGGCGACCTGTCTGGCAAGACCGGCGCCACCAC
CCTGCTGCACGACCTGCCGGGCGTGTCCGCCCCGCGCGTGCTGGTGGTCGGTCTCGGTGA
CGCCGCCCGCTTCGGTGTGCCGCAGTACCTGAAGGCCGTTGGCGACGCCGTGCGCGCGCT
GAAAGCGGGCGCTACCCGCAGCGCACTGTTCACCCTGTCCGAAGTGGCCATCAAGGACCG
CGACGCGGCCTGGGCGATCCGCCAGGCAGTGATCGCCGCCGATCACGCTGCCTACCGCTA
CACCGCCACTCTGGGCAAGAAGAAGGCCGACGACGCCGGCCTGGCCCAGCTGGCCATCGC
CGGTGACGACGCCCAGGCCCTGGCCCAGGGCCAGGCCATCGCTGCCGGTGTCGAGTTCGC
CCGCGAGCTGGGCAACCTGCCGCCGAACTACTGCACCCCGGCCTACCTGGCCGAGGTGGG
CGTGAAGTTTGCCGGTGAGCATGACGGTGCCGAGGCCGAGATTCTCGATGAGCACCAGAT
GGAAGCGCTGGGCATGGGCTCGCTGCTGGCCGTGGCCCGTGGTTCGGCCAACCGCCCGCG
TCTGGTGGTGCTGAAGTGGACCGGCGGCGGCGACGCCAAGCCGTACGTGCTGGTCGGCAA
GGGCATCACCTTCGATACCGGTGGCGTCAACCTGAAGACCCAGGGCGGCATCGAAGAGAT
GAAGTACGACATGTGCGGTGGCGCCAACGTCATCGGCACCTTCGTCGCCGCGGTCAAGGC
CAAGCTGCCGCTGAACCTGGTGGTGGTGGTGCCGGCGGTGGAAAACGCCATCGACGGCAA
CGCCTACCGCCCGTCCGACGTGATCACCTCGATGTCGGGCAAGACCATCGAAGTGGGCAA
CACCGACGCCGAAGGCCGCCTGATCCTGTGCGATGCGCTGACCTATGCGCAGCGCTTCGA
GCCGGCCGCGCTGGTCGACGTCGCGACCCTGACCGGTGCCTGCATGGTCGCCTTGGGCCA
CCAGACCGCCGGCCTGATGAGCAAGCACGACGACCTGGCCAATGAACTGCTGGCCGCCGG
CGAGCATGTGTTCGACCGCGCCTGGCGCCTGCCGTTGTGGGACGAGTACCAGCCGATGCT
GGATTCGACCTTCGCCGACGTCTACAACATCGGCGGCCGCTGGGCCGGCGCGATCACCGC
GGGCTGCTTCCTGTCGCGCTTCACCGAAGGCCAGCGCTGGGCCCATCTGGACATCGCCGG
CGTGGCCAGCGATGAAGGCAAGCGTGGCATGGCCACCGGCCGCCCGGTCGGCCTGCTGAG
CCAGTGGCTGCTGGACCAGGCCGCCCGCGCCTGATGCCGTACCCGACCCTGGCCGGCCCC
CGCTGGCCAGGGCCTCGCCCGGCACCGCCGGGCCCCTGCCTGACCCGGATCCTGCCATGC
CCCGCGCCGACTTCTACCTGATCGCCAAGCCCCGCTTCCTGACCGAGCCGCTGCGCCTGG
TCTGCGAACTGGCGCGCAAGGCCAACGACGCCGGGTTGTTCACCCTGGTGCTGGCCCGCG
ACCAGGCCCAGGCCGAGGAGCTGGACGAGCTGCTGTGGGCGTTCGACAACGATGCCTACA
TCCCGCACCAGATCGCCGGCGAAGACATGGACGAGGAAGAGGCCCTGGTGCTGATCGCCG
TACCCGGCACCGACGCGCCGGCACGCCCGCTGGTGATCAACCTGCGCGATGAACCCTGGC
TGGGCCAGTGCGAACGCGTGCTGGAAGTGGTCCCGGCCGATCCGGAAGCGCGCGAACCGC
TGCGCGAACGCTGGCGCCAGTACAAGGCCGCCGGTTACGAGCTGAACAAGCACGACATGT
AAGCGCGCCCCGGCCCCCTTGATGGGCCGCCGCCGCGCCCTGATCCTTCAACGATTACCT
CCTGGTTCCCCCGCATGACCCAACTCGCCTCCAGCTACGACCCGAAGTCCTTCGAGACCG
ACCTCTACGAGGCCTGGGAGAAGGCCGGCCACTTCAAGCCGTCCGGCACGGGCGAGCCGT
ACACCATCCTGCTGCCGCCGCCGAACGTGACCGGCACGCTGCACATGGGCCATGCGTTCC
AGCAGACCCTGATGGACGCGCTGGTGCGCTACCACCGCATGCGCGGCTACGACACGCTGT
GGCAGGTCGGCACCGACCACGCCGGCATCGCCACCGAAATGGTGGTCAGCCGCAACCTGG
CGCTGGAAGGCAAGGGCGAGACCCGTGATTCGCTGGGCCGCGAAGGCTTCATCGGCAAGG
TCTGGGAGTGGAAGCAGCAGTCCGGCGATACCATCGAGCGCCAGATGCGGCGCCTCGGCA
CCTCCGCCGACTGGTCGCGCAGCACCTTCACCATGGACCCGCAGCCGTCGGCGGCAGTGA
ACGAAGCCTTCGTGCGCTGGTACGAGCAGGGCCTGATCTACCGCGGCCAGCGCCTGGTCA
ACTGGGACCCGGTGCTGAAGACCGCCATTTCCGACCTGGAAGTGGAGAGCGCCGAGGAAG
ACGGCTTCCTGTGGTCGATCGCCTACACGCTGGATGAGGGCCTGAGCTACGAGCACGTCG
AGCGCGATGCCGACGGCGTGGAAACCCTGCGCGAAACCCGCGACTACCTGGTGGTCGCCA
CCACCCGCCCGGAAACCCTGCTGGGCGATACCGCGGTGATGGTGCACCCGGAAGACGAGC
GCTACGCGCACCTGATCGGCAAGAGCGTGGTGCTGCCGCTGACCGGCCGCCGCGTGCCGG
TGATCGCCGACGACTACGTGGACCGCGCGTTCGGCACCGGCGTGGTCAAGGTCACCCCAG
CGCATGATTTCAACGACTACGAAGTGGGCGTGCGCCACAGCCTGCCGATGATCAACCTGT
TCACCCCGGTGGCAGCGCTGAACGAAAACGCGCCGGAGCGTTTCCAGGGTCTGGACCGCT
ACGCCGCGCGCAAGGCCGTGCTGGCCGAACTGGAAGACCTGGGCATCCTGGTCGAGACCA
AGGCGCACAAGCTGCAGGTGCCGCGCGGTGACCGCACCGGCCAGGTGATCGAGCCGTACC
TGACCGACCAGTGGTTCGTGAAGATGGACGACCTGGCCAAGCGCGGCCTGGAACTGGTCG
AGGACGGAAGCATTTCCTTCGTGCCGCCGAACTGGATCAACACCTACCGCCACTGGATGA
ACAACATCCAGGACTGGTGCATCAGCCGCCAGCTGTGGTGGGGCCACCGCATTCCGGCGT
GGTTCGACGAAGCCACCGGCAGCTGCTACGTCGGTCGCAGCGAAGAGGAAGTGCGGGCGA
AGCACAACCTGGGCAGCGAGGTGGTGCTGAACCAGGAAAGCGACGTGCTGGAGACCTGGT
TCTCCTCGCAGCTGTGGCCGTTCTCCACCCTGGGCTGGCCCAACGAGCAGGTCATGGCCG
AGCGCGGCTTCGACCGCTACCTGCCGTCGTCGGTGCTGATCACCGGCTTCGACATCATCT
TCTTCTGGGTGGCGCGCATGATCATGGCCACCGACAACCTGGTCGGGAAGATCCCGTTCA
AGGACGTCTACTTCACCGGCCTGATCCGTGACGGGCAGGGCCAGAAGATGTCCAAGAGCA
AGGGCAACGTGCTCGACCCGCTGGACATCATCGACGGCATCACCATCGACGACCTGGTCG
CCAAGCGCACCGGCGGCCTGATGCAGCCGAAGATGGTGGAGAAGATCGAGAAGGCCACCC
GCAAGGAATTCCCGGACGGCATCGCCGCCCACGGTGCCGATGCGCTGCGCTTCACCATCG
CCGCGCTGGCCACCCACGGCCGCGACATCAAGTTCGACATGAACCGCGCCGAGGGCTACA
AGAACTTCTGCAACAAGCTGTGGAACGCCAGCCGCTTCGCGCTGATGAACACCGAGGGCG
CGGCGTTCACCGGCGTGCCCAAGCCGCGTACCGATGCCGAGCGCTGGATCCTCGCGCGCC
TGGCCGCCACCACCGCCGAAGCGCAGGGCCATTTCGCCGCCTACCGCTTCGACCTGCTGG
CGCAGTGCCTGTACGAGTTCGCCTGGAACGCGTTCTGCGACTGGTTCCTGGAACTGAGCA
AGCCGGCACTGAACGGTGCAGACGCTGCCGACGCCGAAAGCACCCGCCACACCCTGCTGT
ACGTGCTGGAAGCGCTGCTGCGCCTGCTGCACCCGCTCACGCCGTTCATCACCGAACAGC
TGTGGCAGCAGCTGGCCCCGCGCCTGGGCCTGGCCGAAACCACGCTGTCGCTGCGCCCGT
ACCCGACCGCCGCCGAGTTCGAAGGCGATTTCGCCCAGGCCGAGGCCGACGTGGAATGGC
TGAAGGCGGTGATCAGTGCCGTGCGCCGCGTGCGAAGTGAGCTGAACGTCGCGCCGTCCA
AGCTGGTGCCGCTGCGCCTGCAGGCCGGGCTGGAGCAGGACCGCGTGCGCATCGAACGCT
TCAGCGCCTCGCTGTCGTTCCTGCTGAAGCTGGACAGCATCCAGTGGCTGGCCGAAGGCG
AAAGCGCACCGCCGGCCGCCGCCGCGATCGTGGGCGAGCTCAAGCTGCTGGTGCCGCTGG
AAGGCCTGGTCGATCTCGATGCCGAGCGCGTGCGCCTGGACAAGGAAATCGCCCGCGTCG
AAGCGGAGAAGGAAAAGAGCGAGACCAAGCTGGCCAAGTTCACCGACAAGGTGCCGCCGG
CCGTGGTCGAGCAGGAGCGCGTGCGACTGGCCGACTGGAACACCCAGCTGGCCGGCCTGC
GCGAGCAGCGCGCGAAGCTGTAAGCGCCGCGCTCTGGTGCGTGCCAACCAGGGTTGGCAC
CTGCCCTGCCCCGCTCTGGTGGGTGCGGACCTTGGTCCGCACTGAGCGATGTGCCAACCA
AGGTTGGCACCCACCAAACCCGGAACATTTGCCCCGCATGGCATCATCGCTGGATGCCTC
TTTCCATTTTCCTGCTGGTCCTCGCAGCTGCGGCCCTGCATGCCAGCTGGAATGCGATCG
TCAAACGCGGGCCGGACAAGTTCCTCGGCACCGTGCTGGTCACCGGCAGCGCCGCGCTGC
TGTCGGCGGCCGCCCTGCCCTTCCTGCCGTTCCCGGCCGCGCACAGCTGGCCCTGGCTGG
CTGCATCCGTGCTGCTGCAGGTGACCTACTACGGACTGGTGGCACGCTGCTACCAGCAGG
TCGACATGAGCCTGGCCTATCCGCTGATGCGTGGCAGCGCGCCGATCCTGGTCGCGCTGG
CCGGCACCCTGCTGGGCGAGCAACTGCCCCCGGCGGCGTGGCTGGGCGTGGTCCTGGTGA
GCAGCGGCATCCTGTGCATGGCACTGGGCACACGTGGCGGCCAGCTGCGGCTGCCGCTGC
TGACCGCGGCGATGATCGCTACCTACACCCTGGTCGATGCGCAGGGCGCGCGCCAGTCCG
GTAGTGCGCTCAGCTATACGCTATGGCTGTTCCTGCTGTCAGGTATCCCACTACCGCTGT
GGGCGTTGTACACCCGCGGCGGCGCAGTGCTGGACTATACGCGCCAGCACTGGCCGCTGG
GACTGGCCGGTGGCGTCGGCACGACGGCGTCCTACGCGATGGCATTGTGGGCCATGACCC
AGGCGCCGGTGGCGATGGTCTCGGCGCTGCGCGAATCGTCGATCCTGTTCGCGTTGCTGA
TCTCGGTATTCCTGCTGCGCGAGCGGATTCCGCGTGCGCGCTGGCTGGCGGCGGCGCTGA
TCGTCGGCGGTGTGTTGGCACTGCGGCTGGCGTGAGAAAAGCGTGCCAACCAAGGTTGGC
ACCTACCACGGCAGGTGACGTGTCGATGACAGCGGAGATCCACCGGTAGTGCCGGCCGCT
GGCCGGCAATCCTTCTCCGTTACAACGGCGGCATCGTCTGCAGGTCGCCGTCGACCAGTT
CGATCGCCATCACCACCGCGTCTTCGCGGCCCTGTGCGGCCGGATAGTAGCGCGGGCGGC
GGCCGATCTCGTTGAAGCCTTCGCTGTGGTACAGCGCCAGCGCCGGCGTGTTGGACGGAC
GCACTTCCAGGAATACACGCTGCGCACCCCGGTTGCCTGCCAGCTGCACCAGTGCGCGCA
GCAGTTGACGACCCAGCCCACGCGACTGCGCCAGCGGATCGATGCAGATGTTCAATACAT
GTGCCTCATCGGCGGCAATGCTGAGCACGCCGTAGCCGATCAGCTGGCCATCGCGCTCCA
TCGCCAGGCCGGGATAACCGGCACGCAGGCAATCAACGAAGATGCCGCGGGTCCATGGGA
ACGGATACCCACGCACTTCAATCGCCATCACCGCATTGAGGTCGCTCTCGCGCAATGCGC
GCAGGCTGACCGGGCCGGGCTGGCTGACCGCACTCATGGTGCGCCCCGCTTGCGCAGGGC
GCGCAGTTGCGGCCACAACGCGCGCTTGGCGGCCGGGTCCTGACGCAGCTGGTCCAGCGG
CCAGCTGTCCATCAGCGCCTGCGTGGCAGGGTCGTTGGGATTACAGCCGGAGGCACGCAG
CAGTGCGATCTGCAGGCGATCCGGGAGCCGCACCACCGGTTGCCGGGCATTGCCACCCGG
CAGCGGGCGGGCAGCGGCGGGCGCGGTGTCCGGTGCGCTGACCGGGGTCTCGCGACGCGG
CGGCACCGGGCGTTCTTGGCGGGAACCCGGTGTGGCTTCAGCCGGAGGCTCGCGCGCGGG
GGCGATTGGTGCCCGCACCTGCTCCACCGCTGGCGCGGCAGCCGCATCGGCTTCGGCCAC
GCTCAACTGCAGCGCGGCATCCAGCTCCGCAGCCAACTGGCCGTCGTGATAGACGGTATA
GCCCATGGCCTGCAGCCAGGCCTGCTGGGCCGGTGACCACAGCACGGGCAGTTCCTGGCT
CACGCGGCCTCGGGCTTCTTGCGCAGGCGCTGCACGGCCCACATCACCGGGCCGGACAAG
GCGTACAGGATGCCGACCGCGAACAGCACGCGCGGCAGGTCGATCACCGCGATGGCGATG
GCGACCGGCACCAGCGCCAGCACCAGGAACGGCACGCGGTCGGAGCGGGTGCCCTTGGCG
CCGCCACCCTTGAAGCTCCAGAAGCGGATACGGCTGACCATCAACAGCGCCGCGACGATC
GTCACCGCCAGCGCCACGTAGCGCAGCTGGTTGCCGTCCCAGCCCAGGTTGCCATCGGCG
AAGGCCCAGACGAAGGACATCATCAGCCCGGCCGCGGCCGGGCTGGCCAGGCCGACGAAC
CAGCGCTTGTCGACCACCGCGACCTGGGTGTTGAAGCGGGCCAGGCGCAGCGCCGCGCAG
GCGGCATACAGGAAGGCCACGGCCCAGCCGACGCGGCCGAGCAGCGGGTCATCGAACTTC
AGCCACGACAGCGACCAGTGGTACATCACCAGCGCCGGGGCCATGCCGAAGCTGACCAGG
TCGGCCAGCGAGTCGTACTGGACGCCGAACTCGCTGCTGGTACCGGTCAGGCGCGCCACG
CGCCCGTCCAGGCCATCCATCACCGCCGCCACGAACACGGCGATGCTGGCATTGACGAAA
TCCCCGTTGGCCGCGGCGATGATCGCGTAGAAGCCGGCGAACAGGCCGGCGGTGGTGAAC
AGGTTGGGCAGCAGGTAAATCGTGCGCGAACGCGGCGGCGGTGTGATCGGGTCCATGGAA
TCCAGTTTAATCGACTTGCCAGTGCTCGGCGCCAATGCTGCAATCGGCGTTCTACGCCCA
TTCCGCGGAGTTTGCCATGCGTGCCCTGTCCTGCCTTGGATGCCTGCTGCTGTTGGCCAG
TGCCAACGCCGTGGCCGGCCCGGTCTATAAATGGAAGGACGCCCATGGCGTGACCCAGTA
TTCGGAGACCCCGCCGGCGGGCAAGAAGTTCGAGACCCGCGAACAGGCTCGCACCCCGCA
GGCCGCGGCCAGCGCCGAGACCCCGGCCGCGCCGGTGCCGGAGCAGTGCAGCACCGCCCG
TGCCAACCTGGCCCTGCTGGAAGGCTCCGGCCAGGTGATGCAGGACACCAATGGCGACGG
GAAGGCCGATACCGCGTTGACCGCGGAACAGCGCAGCGCGCAGAAGGGATTGGCTGAAGC
GGCCATCAAGGCGTACTGCCCGGCGGAGTGAGGTTATCGGCAGGGCTTGCAGCCCTGCAC
CCGCAGAGGCAACAGCACGGGCAACAGCCGGCTCTGGGCTTTCTGTAGGTTTGGCGGGGC
GGTGTCGGATTGCGGGGACGCCGTAAACCCGTCCATGGGGGCTTGGCCGCGGCATCCATG
CCGCGGACACCCCGCAATCCGACACCGCCCCGCCTTCGACAGTTTCCCGGTGACGGTGGT
AGATCCACGCCATGCGTGGATGAAATCTGTCAGATCTCGAATTTAATCCGGGGTCAGATC
CGTTTTCCTCCGGAAAACGGATCTGACCCCCATCGGCATGTCCAACAGATCGCGGGGTCT
GTCAAAGGCGGGGTGGGTCCGGTTGCGGGGGCGTGAGCCGCATGGATGCGGCGACCGAGC
CTACATGGACGTATTCACGGCGCCCCCCCGGCAACAGCGGGTTTCCCGTGGTAAGGCAGG
GTGGGTCCGGTT
>contig00049 len=16165 cov=32.7 corr=0 origname=NODE_49_length_16165_cov_32.671172_pilon sw=shovill-spades/1.0.4 date=20220914
ATGGCTGCACCACTACAACTGGCACCGCCCTCACATGGGGATCGGTGGCCAGCCACCTAT
TTCCAGAGTCCTGCTGAACAACGTGGTGGGTTTACACAGTTAGTCGACTGCTCTTCCAAC
ACTGCGCGAAACACACCCGCTGCGCGCGTGAGTCGAGTACGGCTCGACTCTACAACGGGT
CATCCCCGCATGGCGTGGATCTGCTGGATGGCATCAGGCCGCCTTTCGGCGGCCTGATGA
CACATCGTGTTGGCGCACGATCAGAAGAAGATCGCGTACAGGATCAGCAGCGGAATCGGT
ACGCCCAACAACCAGAGCAGAATCATTTTCATTGCAGGTCTCCTTGCGTGGAAGGCGGGT
TACAGGTCGCGTCGGCGACCGCCCCAGGTGGCGCTGAGGCTGGCGAAGAACGCACCGATC
AGCAGGGTGATGAACAGCCACAACGCGGCATAGGCGGTCGCCTTTCGGGCATCGTCGGCG
GCCTGCTTGGCGGTGTTCCTGGCCTTTTCCAGCGCCGCACGCATGCGCGTCTGCACATCG
GTCACGCGCGCCTGCGCTTCGGCCGGGCTCATGCCGGTTTCGCGCGCGATCAGCTGCGAC
AGGTACTGGGTGTCGGCCGGGTCCAGGCCGTCTCCCTGCAGGCTGTTGACGATGATGCGG
TTCACTTCGGCACGCACTTCGCGGCGGTCGCCCATCGTGCCGATACCCGGCATCGGGCGC
GGCGGCGGGGCGGCATTCGGATCCATCGGTGCACCCGGCGGCGGCGCTGCAGGATCAATC
GGCCCTGCGCTGGTCGTGCTGCGGAACAGTGAATCCACCCAGTAGTTGAGGTCGCCTTCC
GGGGCCGCCGCAGCAGTGCTGCCCGCGCCCGCTGCGGCAACGCCGGCCGTGGATGCGGCA
GCGCCTGCGGCGGCACCCGCCACCTTTGCGCCGGCGCCCAGCACGCCACCGATGGCCGAT
GTGAGCAAGCCCGCGGTCAGCAGCGTGGCCACCGCCCAAGACACGAAGCCATGCGCGGTA
TCGCGGAAATAGGTTTCATCGCCATGGATCTGCGTCCACTTGGTACGCAGGCGGCCCGCC
AGATAGCCACCCAGGCCGGACGCGGCCAATGCGGTGAAGGTGAGCCAGATGATGCTGGAC
CAACCGAAGGTCTCTTTGCTGACGCCTTCGAACGACCATGGCGACACCGACGACAGGCCG
AGGCCAACACCGAGGATCAGCAGGATGAGGGAGAGTGCAGCGGCAGCGGTGGCGCCAGCG
AAGATCGCGCCCCAGGAAACGGCGCTTTCGCTGGGAGGGGCGACGATCGGGGCGGTGACG
ACGGCGGCGACGTCAGGGCCGAGCGGTCCGCGCTCGGGTGGGTCGAATCGGGTACTCATC
GGGATAGACGCTCCATTTCAGGCGCTGCGGATGCAGCTGGCGTCCTGAGGCTGCGCGAGC
GCTTGTGAAGCTGGCGAGACCCTTGAATCACGCGGTCTTGGCGCGATGAAGCGCGTGCCA
ACCAAGGTTGGCACCTACCAGAAGCGGGAACGCGGTAGATCCGCGCCATGCGTGGATGGG
AGAGCGTGCCAACCAAGGTTGGCACCTACCGAAGGCGGGTGCGGCGGTAGATCCGCGCCA
TGCGTGGATGGGAAAGCGTGCCAACCAAGGTTGGCACCTACCGAAGGCGGGTGCGGCGGT
AGATCCGCGCCATGCGTGGATGATTTTTCGCGGGCGCCGAAATCGTGCGGACCAACGGTC
CGCACCTACCAGGTCCGCTCCAAAAAAAACGCCCCGCGGATGCGGGGCGTTCTTCTCACA
ACTCACGCGGGGCGATCAGCCCTGGTAGTCGCGCACGTCGCTGCCGGTGTAGACCTGGCG
CGGACGGCCGATCTTCATTTCCGGATCAACCTGCTGTTCCAGCCAATGCGAGACCCAGCC
GGAGGTACGGCCCAGGGCGAACATGACGGTGAACATTTCGGTCGGGATCTGCAGCGCCTT
GTAGATGATGCCGCTGTAGAAATCGACGTTCGGGTACAGCTTGCGGGCGACGAAGTACTC
GTCCTGCAGGGCGGCCTGTTCCAGCTTCACGGCCACGTCCAGCAGCGGATCCTGCACGCC
CAGCTGCTTGAGCACCTTGCTGGTCATCTCGCCGATGACCTTGGCGCGCGGGTCGAAGTT
CTTGTAGACGCGGTGGCCGAAGCCCATCAGGCGGAAGCCGGAGGTCTTGTCCTTGGCCTT
GACCACGGCGGACTCGACGTTGTCGGCGCTGCCGATTTCTTCCAGCATCTTCAGCACGGC
TTCGTTGGCACCACCGTGGGCCGGACCCCACAGCGCGGTGACACCCGCAGCAACCGACGC
GTACGGGTTGGCACCGGTCGAACCGACCAGACGCACCGTCGAGGTCGAGGCGTTCTGCTC
GTGGTCGGCGTGCAGGATGAACAGCAGGTCCAGCGCCTTCACCACGTCCGGGTTCAGATC
GTACTGGCCGTCAGCCGACTCGAAGGTCTGCTTCAGGAAGCGGCTGACGTAGTCCAGCGA
GGTGTCCGGCTTGTTGGCCGGCAGGCCCTTGCCGTGGCGGTAGATCAGCGCCGACAGGGT
CGGCACCTTGGCGATCAGGCGCACGGCGGCCTGGCGGCGCTGTTCGGCGTCGGACAGGTC
CAGCGAGTCGTGGTAGATGGCCGACAGCTGCGCGATTGCAGCGGCCAGGATGGCCATCGG
ATGGGCATCCTTGGCGAAGCTGCCGATCAGGGTGTTGATCGACTCATCGACGTTGGCTTC
GGCGGTCAGCTCATCGGTGAAGGCCTTCAGCTGCTCGGCGCTCGGGCGCTCGCCGTTGAT
CAGCAGGTAGGCCACTTCGACGTAGCTCGACTTTTCCGACAGCTGTTCGATCGGGTAGCC
ACGGTACAGCAGCACGCCCTTGTCGCCGTCGATGTAGGTGATGGCGGACTTGCAGCTGGC
CGTCGCGGTGAAGCCGGAATCGTAGGTGAAGAACCCCGTTTCCTTGGTCAGCTTCGCGAT
GTCGACGCAGTCGTTGCCAAGGGTGGGTTTGATGACGGGCAGAACGACCGACTTGTCGCC
GGCGTTGAGCGTGACCTGATCAAGATCGGACACTGTGTGCGCTCCTTCATGGGAAGGCGC
CTGCCCAAGCGCATTGGTCAGGCACGTGAATGACGTCCTCGGCCTGTGCCGGGGATCAGA
TCATTATCGCACAGCAGCATTTGCCCGGCGCTAGACAGAAGTCGTATACGACAGGCAGCC
AGACACCGGCCGTTGAGCGGCCCGGATCGGCAAAAGCGTTGTTACACGAACGCAGTGTTC
CGTCCATCCAAACGCCCGTTGGGTTGGCGTTGGGGAAAAACAAACGGCCGCGCAGAGCGC
GGCCGTTGGTTCGAAGCTGGATCGACAGATCAGCGCGCGTAGCGCTTCTGGAACTTGTCG
ATACGGCCCGAGGTGTCGATGACCTTGTGCTTGCCCGTGTAGAACGGGTGCGAAGCCGAG
GAAATTTCAACCTTGACCAGCGGGTATTCGTTGCCGTCTTCCCACTGGATGGTTTCCTTC
GTCGCCATGGTCGAGCGGGTCAGGATCTTGAAATCGGAGGTGACGTCATGGAAGACGACG
TCGCGGTAGTTCGGATGGATATCGGCCTTCATGGGCTCACACCGTAAATGGGCTGGTGGT
CAAGAGCGGCATTATAAGCACCGGTTGCCGCCCGGGGCAACCGGTGCCGGTCAATCGACG
TCAGTCCGCACCCAGGGCCTGGCGCACCAGGGCCTCGAAACGCTGCTGGTCGTAGGCCAT
CAGCAGATCGCAGTTGTCCGGCTGGCCGGTCTGGCGGTTCCAATCGACGATGGTGGCGCC
GCGGCTGAACGTGCCGTTCAGCTCCACGTTCAGCGGGCGCGACTCGACCCGCAGCTGCCC
TTCGGGGTTCAGCGCCCAGGCCATGGCCACCGCATCGGCGGTGTACCAGCGCCCGCCCTT
GCTGTCTTCGGACAGGCCACGGGTCTTGCGCGAGATCAGTTCGTAGAAGCGGGCGCGATC
GGAATCGGCCTGCAGCCACTTCTCGGCGTCCTGCAGCGGCAGGCCATGGGCGACGGTGGC
CTCCCAGTCCGACACCAGCAGGTGCTTGAACGAGGTGAACACCACGTGCGCCGCTTCCGG
GTCGAACGCAATGTTGAATTCGGCCGCCGGGGTGATGTTGCCGTGGCAGGTGACCGCGCC
GCCCATCACCACGATGCGCTTGATGCGCTCGGGCAGGGTCGGGTCCAGCTTCAGTGCCAG
GGCAAGGTTGGTCAGCGGGCCCAGCATCACCAGCATCAGTTCGCCGGCGTGCTCGTGCGA
CAGGCGCAGGATGGCCAGTGCGGCGTGTTCGGCTTCAGCCTGGCGGCTCGGCGGCGGCAG
GTCCACGTCGCCGTAGCCGTCACGGCCATGCACGTGGGCAGCGTCAACGGAGGGATGCAG
CAGCGGATCCGGGCTACCGGCAAACACCGGTACGTCGGTGCGGCCGACGATGTCGCAGAG
CTTGAGGGCGTTGCGGACGGTGTACTGCAGGCCGACATTGCCGGCGGCGATGGTCAGGGC
GACCACGTCATGCCGTTCGTCGGCAAAGGCCATCAGCAGGGCCAGGGCGTCGTCCACACC
GGGGTCGGTGTCGATCAACAGGGGGATCTTGTGGGTCATCGTTGCCGTCTTCAGATCGGC
AACGAAGTGTGGACCGGGATGATGACCGTTGCAAGTACGGGGGTTGGGGTTCGGCAGGGC
TGCGCCCTGCACCCGCCGAATCAACGGCAAACGCCAGAGCAACGGCAAAAGCGGGTTTCC
TGGGGGCTGGCGGGGTGGGTCCGGTTGCGGGGGACGCTGCAAGTACGTCCATGTAAGCTC
GGTCGCCGCATCCATGCGGCTCACGCCCCCGCAACCGGATCCACCCCGCCTTCGACAGAT
TTCCGCGGCTGTTGGTGGGTGTCGACCTTGGTCGACACATCCATGCAATGCGTGGATGAA
CATGGAGTAGATCCACCCCACGCGTGGATGCGTGGATGCGTGGACCAAGGTCCACACCCA
TCAAGGTGGCGCTACGCCGAGGCGTAACGCACGGCGGTGCCGATCCAGCGCTGCACCACA
CGATCGGCCAGCGCGGGTTGCTGGTCCAGCAGGCGCTCGGCCAGGTCATGCACGCCGGGC
AGCAGGCCGGCGTCACGGGCCAGGTCGGCGATGCGGAAACCGGCCAGGCCGGTCTGCCGC
GTACCCAGCAGTTCGCCGGGGCCGCGCAGTTCCAGATCCTTTTCGGCGATGACGAAACCA
TCGTTGGTTTCGCGCATGGTCTGCAGGCGCTCGCGCGCCATCTGCGAAAGCGGAGCCTGG
TACAACAGCACGCAGCGCGATACCGCCGAACCACGGCCGACGCGGCCGCGCAGCTGATGC
AGCTGGGCCAGGCCCAGGCGCTCGGCGTTCTCGATCACCATCAGCGAGGCGTTCGGCACA
TCCACGCCCACTTCAATTACCGTGGTCGCCACCAGCAGGTCGATGTCGCCGGCCTTGAAC
GCCACCATCGTCGCCAGCTTTTCGGCGGCTTTCAGACGGCCATGCACCAGCCCCACGCGC
ACGCCCGGCAACAGCGCCTGCAGCGATTCGTAGGTGGCCTGCGCCGGGGTGGCATCCAGT
TCTTCGCTTTCCTCGATGAGGGTGCACACCCAGTACACCTGCCGCCCTTCCTGGCAGGCC
AGTGCGATGCGCTCGATCAGCTCGGGACGACGATCATTGTTGAGCGCGACGGTCTGCACC
GGGGTACGGCCCGGCGGCAGTTCGTCGATGGCCGACACATCCAGGTCCGCGTATTCGGAC
ATCGCCAGCGTGCGCGGAATCGGCGTGGCGGTCATCACCAGCTGGTGTGGCACGCTGTTG
CCGCCTGCGCCCTTGTCGCGCAGCGCCAAGCGCTGGTGCACGCCGAAGCGGTGCTGCTCG
TCGACGATGGCGAGCGCCAGATCCTGGAATACCACCGCCTCCTGCATCAGCGCGTGGGTA
CCAACCACCACCTGCGCTTCGCCGCTGGCGACCTGTTCCATCACCTTGGCGCGCGCCTTG
CCGGTGACCTTGCCGGCCAGCCACGCGATGCGCACACCGAGCGGTTCCAGCCAGCCGCGC
AGGTTGTTGAGATGCTGTTCGGCCAGCAGTTCGGTGGGCGCAGCCAATGCAACCTGCTTG
CCCTGCTCCACCGCCAGCATCGCCGCCAGCGCGGCGACCACGGTCTTGCCGGAGCCCACA
TCGCCCTGCACCAGCCGCAGCATCGGGCTGGGCCGCGCGAGGTCTTCGCGGATCTGCTTG
AACACGCGCGCCTGCGCGCCGGTGAGCGCGAACGGCAGCTGCTTCAGCAGCGCCTTGGCC
AGCTTGCCAGGACCGGCCAGCGGCGGCGCATGGTGTGCCTGCAAGGCAATGCGCTGGCGA
CGCAGGCTGAGGTGATGGGCCAGCAGTTCTTCCATCGCCAGGCGACGCTGCGCCGGGTGG
GTGCCGGCGGCCAGCGCGGCCAGATCGGCATCTGGTGGCGGCCGGTGCACGGTCAGCAGC
GCGCTGCGCAGTGACGGCAGCCCGAGGCCATCGAGCCAGCCGCTGGGCAGCAGTTCCAGC
GCGCTTTCCTCGGGCAGGCGGTCCAGCGCCTGGCCGATCAGCTTGCGCATGGTCATCGGA
CCGACGCCTTCGACGGTGGGATACACCGGGTCGAGGCGGTCGCCGAGTTCGGGATCGTCG
TTGCGGCCCAGCACCTGGTAGCTGGGGTGGACGATTTCCAGGCCGAGCTGGCCCGGTTTG
GGCGTGCCGAAGCAGCGCAACCGGTTGCCGACCGCGAACTGGCCGACCTGCTGCTGGCGG
AAGTGGAAGAAGCGCAGCACCAAAGTGCCCCGCCCTTCGTCTTCCACCGCCACTTTCAGC
ATCGGCCGGTAGCGCATGCCGCGCTCGACCGCGACCACCCGCCCTTCCACCTGCGCCGGT
ACGCCGTTGCGCAGGTCTTCAATGCGGGTCAGCCGGGTCCGGTCTTCATAGCGCAGCGGC
AGATGAAGCCAGAGATCCTGCAGGGTGGCCAGGCCACGCGCCTGCAGTTTGGCGGCCACG
GCCGGACCGACGCCCGCGAGCATCGCCAGGGATGCTTCGCCGGACGGTGACAGGACCGGG
GTGACCGCCGCCTTGCGTGCCACGTGGCGGTCAGTCGATGACCATCACCGCGTCGACCTC
GAAGTTGGCGCCCTTGGGCAGGCCGGAGACTTCGATGGTGGAACGGGCCGGGTACGGGGC
CTGGAAGTAGTCCTGCATGACCGCGTTGACCTTGGCGAACTCGCCCAGATCGGTCAGGTA
CAGGCCCAGACGCACGACCTTGTCCAGCGAGCCGCCAGCGGCTTCGGCCACGGCCTTGAG
GTTGTCGAAGGCGCGGCGGGCCTGTGCTTCGACGTCGCCGGCGCCGACGATGTCGCCGGT
GGCCGGGTCGAGCGGGATCTGGCCGGAGAAGTACACAGTGTTGCCGGCGCGCACGGCCTG
CGAGTACGGGCCGATGGCGGCGGGGGCCTTTTCGGTGTTGATGATCTGGCGGGACATGGG
TCGCTCCGGTGCTTGGGGGAAAACAGAGCGGTGATTGTACCGGGTGGGGGTGCATCCACG
CATGGCGTGGATCTACCGCACCGCTCCGGTAGTGCCGGCCGCTGGCCGGCAACCTCATGA
ACATCGGAAGCACCGCGAAGTTGCCGGCCAGCGGCCGGCACTACCGGGTCCGCGCAGGAC
CTACTGGCGGCGTACCGACTGCACGACCGACAGGCGGCGCAGGCGGCGCATCACTTCGGC
CAGGTGGTTGCGGTCGCGTACCTGGATGTTGAACGCCAGCACGGCGGCGTTGAAGTCGCG
GTCCAGGTAGTCCACGCGCTCGATGTTGGAATGGCTCTGGGCGATGGCGGCGGCCAGCTG
CGCCAGCACGCCGGTGCCGTTCTCCACTTCCACCACCAGCGAAGTGTCGTAGTCGCCGGA
AACGGTAGTGTCCCAGCCGATCGGCACCCAGCGCTCGGGCGACTTGCGCAGCTCGGCCAG
GTTCGGGCAGTCCATGCGGTGCACCACGATGCCCTTGCCGGCGGTGTGGTAGCCCATGAT
CTCGTCACCGGGAATCGGCTGGCAGCAGCCGGCGAAGGTGACCACGCCGCGCTCGCTGCC
GTTGATCAGGATCTTTTCCTGCGAATGGTGGCGCGAATGCGGGCCGCCACGCAGTTCGGC
GTAGGCCATCAGCGCCTGCGCGGCCTGGGTCGGCATCCAGTTGCCCAGCGCGACCTCGGC
CAGCAGCGCCTCCAGGCGCGGGAAACGATGCTCGGCCAGGAACGCATCCAGGCGCCCCTT
CGGCAGCCGTTCCAGCGATGAATCCATCGCCTCCAGCGCACGGTCGAGCATGCGGTGGCC
CAGCTGCACGGCATCTTCGTGTTCCAGCTGCTTGAGCTGGTGGCGGATGGCAGTGCGCGC
CTTGCTGGTGACCACGAATTCCAGCCACTGCGGTTTCGGCGTGGCCGAGCGTGCGGTGAT
GATCTCCACCGACTGCCCCGACACCAGCTTGGTGCGCAGTGGCACCAGTTTCTTGTCCAC
GCGCGAGGCCACCGCCATGTTGCCGACATCGGTATGCACGGCGTAGGCGAAATCGAGCGC
GGTGGAATTGCGCGGCAGGGCCAGGATCTTGCCCTTCGGCGTGAACAGGTAGACCTCGTC
CGGGAACAGGTCGACCTTGACGTTGTCGAGGAACTCCAGCGAGGAGCCGGCAGCGCGCTG
CGAGTCGATCAGCTCGACGATCCAGGCGTGGGCACGGCTCTGCGCGCTGTTGGGCGAATC
GCCACCAAACTTGTAGGTCCAGTGCGCGGCCACGCCGCGCTCGGCGATCAGGTCCATTTC
CTCGGTACGGATCTGCACTTCGATCGGCGAGCCATACGGCCCGAACAGCACGGTGTGCAG
CGACTGGTAGCCGTTGGCCTTGGGAATGGCGATGAAGTCGCGGAAGCGGCCATCCAGCGG
TTTGAAGGTGGCATGCACCGAACCCAGCGCGTGGTAACAGCTGGGCACGCTGCGCACGAC
CAGGCGGAAGCCGAACACGTCCATCACCTGGTCGAAGGATTTGTTCTCGTCGCGCATCTT
GTTGTAGATGCTCCACGGGGTCTTGATGCGGCTGATCAGCCGATGCTCGATCCCCTCCTT
GGCCAGGCGCTGCGACAGCTGCACTTCCACCTGCGCCATCGCCTCGCGGCGCACCACCGG
CTGGCTGCGGATGTGTTTTTCAATGATGGCGTGGCGCCACGGGTAGAGCGCCTTGAAGCC
GAGGTTCTGCAGCTCGCTCTTGACCAGGCTCATGCCCAGGCGCTGGGCGATGGGCGCGTA
GATCTCCAGCGTCTCGCGGGCGATGCGGCCGCGCGCTTCGCGGCTCTGCGCGCCCAGCGT
GCGCATGTTGTGCAGGCGGTCGGCCAGCTTGATCATGATCACGCGCAGGTCGCGCGACAT
CGCCAGCAGCATCTTGCGGAAGCTCTCGGCGGCCGCTTCCTGGCGGTCGCGGAACTTCAG
CTTGTCCAGCTTGGTCACGCCGTCGACCAGTTCGGCCACGGCTTCGCCGAACTCGGCAGC
CAGCGCCTCGCGGGTGAGTGGGGTGTCTTCGATGGTGTCGTGCAGGATCGCGGCGATCAG
CGCTTCCACGTCCAGGCCGAGCTCGGCCAGCACCTGGGCCACGGCCACCGGATGGGTGAT
ATAGGGCTCGCCCGACTTGCGCGTCTGCCCAGCGTGCGCGGAGGCACCGACTTCCCAGGC
ACGGCGCAGCAGCGGCAGCTGTTCCGGCGGCAGGTAATGGGCGGCGCGTTCAAGCTGGAG
GACGTAGTCGGGTACGGCGGCAGCGGGGGCTGCGGCGACCTTGGCAGTGGGGCCTGGGTT
CATGCCCGAAGCCTATTCCAGCGCGACGTTTACGGCAAATCCTGAATGCGAAACAGCCCG
CACGGGGCGGGCTGTTCGGCGATCCAGCAATAACGTTGATCGATGCGATCAATCGTCGTT
CTTGGACATGTCTTCGTCGGCGACCACTTCGGCGGCAGCCCACTCCAGCGCTTCGCGCTC
GGCGCGCTCACGCTCGGCCTTCTCGACTTCGTCGATCAGCGCGTTGTCGATCTTGCGGGC
GGCGATTTCGCGCAGCGCCAGCACGGTCGGCTTGTCCTCGGTCTCGCTGTTGTCCAGCGT
GGCCTGCACGCCGTTGGCGAGCTGGCGGGCACGCTTGGAAGCCATCATGACCAGTTCGAA
ACGGTTGTTAACGACTTCCAGGCAATCTTCTACGGTGATGCGGGCCATACGGGCTCCCGG
CGACCGGTCGGCCGCTCAGTCGAATGAGGGAAAGGGGACGGAGTGTACTGGCAGGGGCTG
GACAAAATCAAGCCAACCCCCACCCGATTCTTTTGGAATCAGTCAGTTGCACCCGGATCG
GGGGTCAGCAGGGCCTGGATGAGGCCGGCGTGGCGGACCTTCTGGGCCTCCCGGCGCAGG
CGGCTGGCGGTGAAGATGGCGCACAGCTCGTCCACGGCGGTGTCGAACACCTCGTTGACG
ATGACGTAGTCGAACTCGTTGAAGTGCAGCATTTCATCGCGTGCCGCGCCCAGGCGCTGG
GCGATGACCGCCTCGCTGTCCTGGCCGCGCTTGCGCATGCGGTCCTGCAGGGCCTGCTTG
GACGGCGGCAGGATGAACACGGTGACCGTGCCCGGCACCAGCTGGCGCACCTGCTGCGCG
CCCTGCCAGTCGATTTCCAGCAGCACGTCCTGGCCGGCGGCCAGCTGCGGCTCCACCGAC
TGCCGGGCGGTGCCCTTCCAGTCGCCGTGCACCCAGGCATGCTCGAAGAAGTCGCCGGCG
GCGATCATTTCCTCGAACCTCTCCGCAGAGACGAAATGGTAGTGCCGGCCGTTCACTTCA
CCCGGGCGCATCGCGCGCGAGGTGAAGGAGATCGAGAGGGCGATCTGCGGGTCACGCGCC
AGGGTGGCATTGACGATGCTGCTCTTGCCGGCACCGGACGGGGCGGCAACGATGTACAGC
GTGCCGCGCGCAACGGCGTCCGACGGCTTCGACGGGGCGCTCATGCGGGGGATCCAACGG
GTTGATTTCGCAAAATTTTTCCTCGGTGTTCCAGATCCGGCGCGGAGGATCGCGCCAGGA
CGGCGGGGGCTGCGCGGAACATCCTGGAACCAGGCCCGGCAGACGCTTTCCCCGGGGGCG
GGCACGCAACTTTACCAGAGCGGCCCCGTTGCGCGCCCGTCTGGCGGGCGCCGGGCCTTG
TGCCACATGGGCGTACGGGGGCCTGTGCTATAACCGGGCCGTACCCAACGACAGCCCGGA
GGCCTGCGCCTCCCCGCCATCCCAGGAGAACGGCATGCCATCGATGAGCCGCCGCCAGTT
CCTGAAAGTGACCGGGACAACCCTGGTCGGCTCCAGCCTGGCATTGATGGGCTTCGCGCC
CGGCATCGCGCTCGCGGAGGTCAGGCAGTACAAGCTGACCCGCGCGACCGAGACCCGCAA
CACCTGTACCTACTGTTCGGTGGCCTGCGGCATCCTGATGTACAGCCTCGGCGATGGTGC
CAAGAACGCCGAGCCGAGCATCTTCCATATCGAAGGCGACCCGGACCATCCGGTGAACCG
CGGCACGCTGTGCCCGAAGGGCGCCGGCCTGGCCGACATCATCCACAGCAAGTCGCGCCT
GCTCTACCCCGAGTACCGCGCGCCGGGCTCGAACGAGTGGAAGCGGCTGAGCTGGGACGA
TGCGCTGGACCGCATCGCGCGGCTGATGAAGGAAGACCGCGATGCCAACTTCGTGCAGAA
GAACGAGGCCGGGCAGACGGTCAACCGCTGGCTGACCACCGGCATGCTGGCGGCCTCGGC
CACCAGCAATGAAACCGCGGTGCTGACCCACAAGGTCGTGCGCTCCCTTGGCATGTTGGC
ATTCGACAACCAGGCACGTGTCTGACACGGCCCGACGGTGGCAGGTCTTGCCCCGACGCT
AGGCCGTGGTGCGATGACGAATCACTGGGTCGACATCAAGAATGCCGACCTGATCCTGAT
CATGGGTGGCAATGCCGCCGAGGCGCACCCGTGCGGGTTCAAATGGGTGACCGAGGCCAA
GGCACACAACAAGGCACGCCTGATCGTGGTCGATCCGCGCTTCAACCGCTCGGCCGCGGT
GGCCGACGTGTACGCGCCGATCCGCACCGGTACCGACATCGTGTTCCTGGGGGGCCTGAT
CAACTACCTGCTGACCGAGGACCGCATCCAGCACGAGTACGTGCTGAACTACACCGACAT
GTCGTTCCTGGTGAAGGACGAGTTCGCCTTCAAGGACGGCCTGTATTCGGGCTACAACGA
AGAGAAGCGCAGCTACGACCGCTCCAGCTGGGACTACGCCTACGGTGACGATGGCTTCGT
GCGCAGCGACCCGACGCTGAAGGACCCGCGCTGCGTCTACAACCTGCTCAAGCAGCACTA
TGCGCGCTACACGGTGGAGATGGTCGAACGCATCTGCGGCACGCCGGCCGACAGCATCCG
CCAGATCTGGGACATGATCGCGTCCACCGCCGGCAAGGACAAGGCGATGACCATCCTGTA
CGCGCTGGGCTGGACGCAGCACTCGATCGGCGCGCAGAACGTGCGTGCCGGCACCATGGT
GCAGCTGCTGCTGGGCAACATCGGCGTGGCCGGTGGTGGCATGAACGCCTTGCGCGGGCA
TTCCAACATCCAGGGCCTGACCGACATCGGCCTGATGTCCGACCTGCTGCCCGGCTACCT
GACCCTGCCGAAACAGGACGAGCAGGACTACGAGGCCTACATCGCCAAGCGCACGCAGAA
GCCGCTGCGCGCCAACCAGATGTCGTTCTGGCAGAACTACCCGAAGTTCCACGTCAGCCT
GATGAAATCGTGGTGGGGCGACGCCGCCACCGCCGACAACAACTGGTGTTTCGATTACCT
GCCCAAGCTCGACAAGCCGTACGACATGCTGCAGGCGTACGAGCTGATGAACGAAGGCAA
GATCCACGGCTACATCTGCCAGGGCTTCAATCCGCTGGCCTCGGCGCCGAACAAGGGCAA
GCTGATCAGCGCGTTCTCCAAGCTGAAGTTCATGGTCAGCATGGACCCGCTGGAAACCGA
GACCATCGCCTTCTGGCAGAACCACGGTGCGTTGAACGACGTCGACCCGAGCACGATCCA
GACCGAAGTATTCCGCCTGCCGACCACCTCCTTCGCCGAGGAGAACGGCGCGGTGGTGAA
TTCCTCGCGCTGGCTGCAGTGGCACTGGAAGGGTGCCAACCCACCGGGAGAAGCGCGCAG
CGACATCGAGATCATGTCCGAGCTGTTCCATCGCATCAAAGCGATGTACGAGAAGGACGG
CGGGGCGTGGTGGGAGCCGGTGCGCGACCTGGCCTGGAACTACGCCAACCCTGAGGTACC
CACGCCCGAAGAACTGGCGATGGAATACAACGGCAAGGCGCTGACCGACGTGTTCGATCC
GAAGGACCCAACCAAGCTGGTGCGCAAGGCCGGCGAGCAGTTGGCCGCATTCGGCGACCT
GCGCGACGACGGCAGCACCGCCTCCGGCTGCTGGATCTACATCGGTGCCTGGGGCCCGAC
CGGCAACATGATGGCGCGGCGTGACAACAGCGACCCCACTGGCATCGGCAACACGCTGGG
CTGGGCCTGGGCGTGGCCGGCCAATCGTCGCGTGATGTACAACCGCGCCTCGTGCGACGT
CGCCGGAAAGCCGTTTGATCCGCGGCGCACGCTGCTGGCGTGGAACGGGAAAAACTGGGG
CAGCGTGGACGTGCCCGACTTCAAGGCCGACGAAGATCCCGCCGGCGGAATGGGCCCGTT
CATCATGAACCCGGAGGGCATCGCCCGCTTCTTCGCCAAGGCCGGCATGGCCGAAGGCCC
GTTCCCGGAGCACTACGAACCGTTCGATACACCGCTGCGCAGCAACCCGCTCAGCCCCGG
CCAGGCACTGACCCTGAACAACCCGGCCGCCCGCGTATTCGCCAGCGATCGCGCACAGAT
CGGTTCGCCGGACGAGTTCCCGCATGTGGCCACCACCTACCGCCTGACCGAGCATTTCCA
CTTCTGGACCAAGCACGGCAAGTTGAACGCCATCATCCAGCCCGAGCAGTTCGTCGAGAT
CGGCGCGGCGTTGGCCGACGAGCTGGGCATCAACAACGGCAGCCGCGTGCGGGTCAGCTC
CAAGCGCGGCCACATCGAAGCGGTCGCCATGGTGACCAAGCGCATCAAGGCCCTGCAGAT
CGATGGCCGGACCGTGCACCAGGTGGGCGTGCCGATCCACTGGGGTTTCCTCGGTGCGGC
CAAGCCTGGATACATCGCCAATACGCTGACCAACGCCATCGGTGACGGCAACTCGCAGAC
GCCCGAATCGAAGTGCATCCTGGTCAAGGTCGAGAAGGTGTAGGAGACACGCCATGTCAC
TGCAATCCCTGGACATCATCCGCCGCTCGGCCACCACCACGCCCTCGCCGGAGGCGCGTG
GTGCGCACACCGGCCAGGTCGCCAAGCTGATCGATGTGAGCAAGTGCATCGGCTGCAAGG
CCTGCCAGGTCGCCTGCATGGAGTGGAATGACCTGCGCGACGAAGTGGGCAGCTGCGTTG
GCAGCTATGACAACCCGCCCGACCTGAGCGACCAGTCGTGGACGGTGATGAAGTTCCGCG
AGTACGAGGACGAGACGGGCAAGCTGGAGTGGCTGATCCGCAAGGAAGGCTGCATGCACT
GCAGCGATCCGGGCTGCCTGAAGGCCTGCCCGTCGCCCGGTGCCATCATCCAGTACGCCA
ACGGCATCGTCGACTTCCAGGAAGAGAACTGCATCGGCTGCGGCTACTGCGTGACCGGTT
GTCCGTTCGACGTGCCGCGCATCTCCAAGAAGGACCACAAGGCCTACAAGTGCACGCTGT
GTTCGGACCGGGTGGCGGTGGGCCAGGAACCGGCCTGCGTGAAGACCTGCCCGACCGGCG
CGATTACCTTCGGCAGCAAGCAGGCGATGACCGAGCACGCGGCCGGACGCGTGGAAGACC
TGAAATCGCGCGGCTACGAGAACGCCGGCCTGTACGACCCGCAGGGCGTCGGCGGCACCC
ACGTGATGTACGTGCTGCAGCACGTGGACAAGCCGGAGCTGTATGCCGACCTGCCCAAGA
ACCCGCGCATCAGCCCGATGGTGGAGGTGTGGAAGGGCGTGGCCAAGCCGCTGGGCGTGC
TGGCGATCGCCGCCACCGCCTTCGCCGGCTTCCTGCATTACATCGGCATCGGCCGCAACA
CGGTCAATGACGAGGAAGAAGAGGAAGCCGAGCACGAGGCGAAGAAGATCGAAGAGGAGC
AGCGGCCATGAAGTACGCCCCGCACCCGCGCCAGATCATCCGCTACCGCGCACCGACCCG
CATCAACCACTGGATCGTGGCGATCTGCTTCGTGTTGACCGCGCTGTCCGGGCTGGCGCT
GTTCCACCCTGCCCTGTTCCCGTTGACCCAGCTGTTCGGTGGCGGCCCCTGGACGCGCAT
CCTGCATCCGTTCATCGGGCTGGCCATGGTGGTGGGCTTTGCGCTGCTGGCGTTCCGCAT
GTGGCGCGACAATCTGCCGACCGCCGACGATCGCGCATGGATGCGCGGCATGCGCGATGT
ACTGCGCAACGAGGATGAGAAGCTGCCGCCGGTGGGCCGTTTCAATGCCGGCCAGAAGCT
GCTGTTCTGGGCCATCATCGGCTGCCTGTCGGCGCTGCTGCTGACCGGCTTCGTGATCTG
GCGGCAGTACTTCAGCCACTTCTTCCCGATCGGGGTGATCCGCTTCTCGGTGCTGGCCCA
TGCGCTGTTCGGCTGGGTGCTGGTGTGCGCGATCGTGGTGCACATCTATGCGGCGATCTG
GATCAAGGGCTCGGTGCGGGCGATGACCCAGGGCAAGGTGACCTATGGGTGGGCGTACAA
GCATCACCGGCAGTGGTTCAGGGACATCCTGCGCGGACGTCGGGAAGAGGGTTAGCGGCA
GGGCCTGCGGCCCTGCACCCGCTTCAAGCCAAGGCAACAGCAACAGCGGCTATCCGTGGG
ATTGCGGGGTGGGTCCGGTTGCGGGGGACGCCGTAAACCCGTCCATGGGGGCTTGGCCGC
GGCATCCATGCCGCGGACACCCCCG
>contig00050 len=15209 cov=33.2 corr=0 origname=NODE_50_length_15209_cov_33.216784_pilon sw=shovill-spades/1.0.4 date=20220914
CAGCAACGGCATACAATCCAGCTTGGCCACGGCCGGCCCCAGTTTGTAGTCTCGACAACC
ACAATCTAGCGGGTCGGCCGTGAGCCTCTCCCCTCAGATGGGAGAAGAACCTTTTTTTTT
ATGCCTGCCGGCCTGGACCGCTATGATCGGCGGATGCTCGCCCTCTTCGACTCCCTGCGT
CATTGGCTCGACGGCATCGCCCACCTTGGCTCGATCCTGGCGGTGGCCTACCTGCTGTAT
CTGTTCGCGCTGGCGGGCTGGATCATGCTGCAGAAGCGTGAGCCGGTCGCCACGCTGAGC
TGGATCCTGTCGTTGGCGCTGCTGCCCTACCTCGGCTTGTTCATCTACTACCTGCTGGGC
CCGCAGAAGGTGAAGCGGCAACGGCTGCGCCGCGGACGCGCACGATCGGGCATGGAGCAC
TACAGCGATGTCTGCCCACCGGATGCCGACTGCACCGAGCTGGCCAAGATCGCGCAGGCC
ACCACGGGCCTGGCGCCGAGCAGCGCGACCGAGGTGACCTGGCTGGTGGATGGTGCCGCT
ACCTACGCCGCTCTGTTGGAAGCGGTGGCGCAGGCTCGCGATCACGTGCACCTGGAGTAC
TACATCTTCAATCCGGACCATGCCGGCACCGCCCTGCGCGACGCCCTGGTCGAGCGCGCC
CGTGCCGGCGTGCAGGTGCGCCTGCTGCTGGATGCAGTGGGTTCTTCCGCCCTGCCTCGC
CGCTTCCTGCAGCCCCTGATCGATGCTGGTGGCGAGGCGGTCTGGTTCCATCCCCGGCAG
TTGCTGAAGCCGTTCAAGCGGCCGTGGTTGAACCTGCGTACGCACCGCAAGCTGGTGATC
GTCGATGGCCGGCTGGCCTTCACCGGTGGCATCAATATCACCGACGATGAAGACGAGAGC
CGCAAGCCGAACGCCTACCGCGACCTGCACATGCGCATCTGCGGCCACGTCGTGCGCAGC
CTGCAGCTGGTGTTCGCCGAGGACTGGCTCTATGCCAGTGGCCAGGATCCCTCGCGCATG
GACATTGCCCGTCTGTGGCCGGCTGACATGCCGCTGCGCGGCGATGGTGCGATCAACGCC
CAGGTGCTGGTCTCCGGCCCGGACTCGGGCTGGGAAACGATCCACCGCCTGCACGTGGCG
GCCATCCAGGAAGCACACGAGCGCGTGTGGCTGGTGACGCCCTACTTCGTGCCGGGCGAA
GCGGCGCGGATGGCGCTGACCTCGGCGGCACTGGGTGGACTGGACGTGCGCCTGCTGGTG
CCGAAGATGAGCGACTCCTGGTTTGTCACCCAGGCCGCGCGCTCCTATTTCGACGAACTG
CTGCACGCCGGGGCGAAGATCTACGAGTACGGCCCGCGCATGCTGCATACCAAGGCTTTC
ATCGCCGACGACGATGTCTGCATCGTTGGCAGCGCCAACTTCGACCACCGCAGCTTCCGC
CTGAACTTCGAGCTGTCGATGATGATCAGCGACCGTGACCGCGTCGCCGCTCTGGCCGGG
CTGCTGAAGGGAGAGTTCGACCGCGCCACCCGCGTGCACGACCAGGCTGGCCGTTCGCTG
TGGCTGCACCGCCTGCCCGAGGCCTTCGCCCGGCTGGCCTCGCCGCTGCTCTGACGCAGC
GCTACACTGCGGCGATCATCCGGGGAGCCCGACTATGTACTGGTTGTACCTGCTGCTGGC
GCTGGGCTGTTTCGCCTTCGCCCTGAAGACCCCCAGCGCCGCATTGATGACCCTGTGCCT
GCTGGCCGCCCTCGCCTTCCTGCTGGCCTGGGTGCGCGGTCGCTATGTAGCCCGCTTCGG
CGACCTTCAGCGGGACCCTGCCACCCTTGTCGATGCCGAGGAGCTGCGCCGCCTGCGCGA
GCAGGCCCAGGCCCGCCGCAATGTCGACGCCAACGACCACGATCCGTCCCCTCTTTCCAA
GTAGTTCCGTTCCATGACCCAGCTCAGCGTCAACGTCAACAAGATCGCCGTCCTGCGCAA
TTCGCGCGGCGGCGCCGAACCGGACGTGGTGCGCGCCGCCCAGGCCTGCCTGGATGCCGG
TGCACATGGCATCACCGTGCACCCGCGGCCGGACCGCCGCCATATCACCGCCGAGGACGT
GCTGGCGCTGTCCACGCTGACCCGCGCGCGTGGTGTCGAGTTCAACATCGAAGGCAACCC
GTTCGCACCGCCGCGCGAGGGCTACCCAGGCCTGCTGCCGCTGTGCGCGCAGACCCGCCC
GGCGCAGGCGACGCTGGTGCCGGATGGCGATGGACAGATCACCTCCGACCATGGCTTCGA
CTTCGAGCGGGATGCCGAGCGGCTGCGACCACTGGTCGCCGAACTGAAGGCGATGGGCTG
CCGGGTCAGCCTGTTCGTCGATGCTGGCAACCCACTGCTGGAGCAGGCGGCCGAAGTCGG
TGCAGATCGTGTCGAGCTGTATACCGGCCCCTACGCCGAAGCACACGCGGCCGGCGACGC
TGCGGCGATGCTGGAACTGTTCGCCACTGCGGCGCGGCGGGCGCAGGCGGTGGGCCTGGG
CGTCAACGCCGGGCACGACCTGTCACAGGACAACCTGCGCGATTTCCTGGCTCACGTGCC
AGACGTGCTGGAGGTGTCGATCGGCCACGCGCTGATCAGCGAGGCACTGTATGACGGGCT
GGATGCCACCGTGCGCGGGTACCTGGCGTTGCTCTGACCGCTCCCCTGTAGCGTTGAGCC
ATGCTCGACGCAGCACCGCGCTGAACCCTTCAGGCAGCCGTCGCAGCCATTGAGACGGCT
GCGGCGTAACCTGCCGCAATGGGTATCGCGATCAAGGGCCGAGGTTCCACGTCCCACCTT
GCCGGGCGCTTTGAAAGTACCGTCAGCGAGGCGGTGGACGACGGCTGGGCGGTCGATGAG
AGCGAGGAATTCCTCGCCCCACGTCTGCGCACTGAAGTACGTGCCGAGACCGCACGCAGC
ATTATCAGCCGCAACACCTCACCGGACGTCGGCTTCAGCCAATCGGTGAATCCGTACCGC
GGTTGTGAGCATGGCTGCTCCTACTGCTTCGCGCGCCCCTCGCACGCCTATCTGAACCTG
TCGCCAGGCCTGGACTTCGAGACCAAGCTGTTCGCCAAGACCAATGCGCCGCAGCTGCTG
CGCAAGGAGTTGTCGAAGCCGGGCTACGTTCCGCAACCGATCGCGCTGGGCATCAACACC
GATGCGTACCAGCCGATCGAACGCAAGTTCAAGCTCACCCGCCAGCTGATCGAAGTGATG
CTGGAAACCAAGCATCCGTTCTCGCTGATCACCAAGAACGCACTGGTCGAGCGTGACATC
GATCTGCTCGCACCGCTGGCGGCGGAGAACCTGGTCAGCGTGCATTTCTCTGTGACCTCG
CTGGACCCGCATCTCTCCGCAAAGCTGGAGCCACGCGCGTCGGCACCGCATGCACGGCTG
CGTGCGATGAAGCGCCTGCATGAAGCGGGCATTCCGGTGGGTGTGATGGTGGCGCCGGTG
ATCCCGTGGATCAACGACAGCGAACTGGAAGCCGTGCTGGAGGCCGCGCACGATGCTGGC
GCCAGCACCGCAGGCTACGTGCTGCTGCGCCTGCCGCTGGAAGTGGCCCCGCTGTTCCGC
GATTGGTTGGACACCCATCATCCCGATCGCGCCGCGCACGTGATGAGCACCATCCAGCAG
CTGCGCGGCGGCAAGGATTACGACAGCCAGTTCGGCACCCGCATGCGTGGCCAGGGCGTG
TATGCCGATCTGTTGAACAACCGCTTCAAGCTGGCGCGAAAGCGTCTCGGCTTCAATGCG
CAGAACAGCCATTGGCCGAAGCTGGATTGCAGCCGGTTCCAGAAGCCGCTGCCGCCGAAG
AAGGATTCGCCGCAGGGAAGTCTGTTCTAGAACTCTGGACCGCAGAGCCACGCAACGGTA
ACAATCCACACCAACGGCGGGGACTGGGGAGAAGGGAGTTCAGCATCATGGATGCAGAAC
AGCTCCGCCTGCCGGGTCGAGTCGACGATTCCGGATCCTTGAGCGCATGAAATGAAGTTC
ATCTACTGGCTCGGCATCGCGTTCCTTTGGATGTTCCCATTGAACTTTCTTCTACTGACG
GCGGCTAAACTGCTGTCAGCGGATCCGCTAGGCAGCGAAGAGCTGGTCGGCCTCGGCACT
GCCGTATTTGGTGGGGCAGCGGGAGGGATCCTGTATCGCCGTCGTCCTCGCAAGCGCCCA
GCTCCGTCGAGCATCAATGATCCGGTGCTCGGGGCAAAGACGACTGAAGCCTTGCGGGAT
TCAAGTAGCGACGAACAACGACAGTCGGGGAATGGGCCTTGAAAAAGGTACCGTTGCGCC
ATCTGCTCCTGTGCACTGTCATTGCGGCCTTGATAGGCGGTACCTGTCTTTCAATGTTTG
GATCCATCGGAGGTGGCGATTGGACCGGAGAGCCAACAGAAGCAGAACTGCGCGCTGCTA
CCGATACCTTTGAACTCCCTTCAGGCGGCCATCCCACGAACGTTAAGTTCTTACCGAAGG
TCACGTTCCTGGGGGCCGTCTTCGACGCCGAACTCGAATCTGATCCAGAGCAGATCGCCG
CTTTCTTCATCAAACAAGCCGCAGAGAAGCGGTGGCGACTGCAGAAAGACAAACGGCAGC
GCCATTACAGATTGATGGTCTTCTGCGAGGATCGCCTGGCGCGCTCGGTAGAGCTGACGA
CAAGAGGCAGTACGGTGAAGCTCTATGGAGGAACCTACTGGGACTCGGACAGGGGCGGCG
ACTACTACTGCTCTCCTGAGGCCCGGTAAACCACCGACGGCATAACGAACTTGCCTGGAT
ATCGGCTCCAATCGGGGGGAGTACGATGACCTCACCGTCCTCCAAACAACTTCTGCGCGC
TCTGGAACAGGATCCAACTCGTCGCGATGAACTTGTCCCCACCCTGCGGCCTGTTACCGC
GATGGGTATGGGTAAACGCCGTCGGCGCAATCAGCAGGCTGCCGGTGCGTGGTGCGATCT
TCCGCCCCTGGAACAGGAACTCGGTCTCGCCCTCTTCGAATTCCTCGTTGAGGTACAGCG
TCCACAGCACGTGCCGGTGCAGGGTCTCGGCCTGCGCATCCTTGGGGTACAGCTCGCAGT
GCCAGTACGGGTAACCGCCCTCGCCCGCCGCATACCATTGCAGGTTGATGGCGCCCGGGC
GCAGGCAGGTGCGGGCCAGGTCGGCCAGCTGCTGCTGCGGCATGTCAGGGAAGTCCTCGG
CAGACAGGCGTCGCGGTTGGCCCTTGCTGTCCTGGATCTGCAACATCAGCGGCGCGATCA
ACGCCTGTGGATAACGGCGTAGATAAGTCAGCAGGCCGTTGAACACCGCGTGCTGCAGCT
GATGGTCCACATCCTGCCAGCCATCAAGGCCGCTGATGCGCAGATCCTTGCTGTGCTTGA
GTTCCGGGAACACGCCACTGCCCACGGCACCGGGCTGCAGGCCACGCGCCGCCCGCATGC
GCTCGACGATCGCCGCGCAGACCTCGCTGGGGACCGCGTTGTGGATGACCTCGATGAAAT
CGACCGGGCCCTGCTCGTGCATGCGTGCATTCCTTAGGCGGCAACGGCTTGATGGTGCCG
TTTGCCGCCCTCGGTGTCACCCCACGGTCATGTCATCTTTCTGCCATGACCGCTGTCAGG
CGATAGGCCGTCAGCCCTGTGCGTTGTCGTGTGCGTGGTGGTAGCGCACGGCTTCGGCCA
CTTCCTCGCGCGAACCCAGGAACACCGGCACGCGCTGGTGCAGCTGGTCGGGCTGGATGT
CGAGGATGCGCTCGCGGCCGGTCCAGGCGGCGCCGCCGGCCTGTTCGACCAGCAGGCCCA
TCGGGTTGGCCTCGTACATCAGGCGCAGCTTGCCGGCCTTGGACGGATCCTTCTTGTCCC
ACGGGTAGATGAAGATGCCGCCGCGGGTCAGGATGCGGTGCACGTCGGCGACCATGCTGG
CGATCCAGCGCATGTTGAAGTTCTTGCCGCGCGTGCCCTCCTTGCCCGCCAGCAGATCAC
CGACATAGGCCTGCATCGGTGCTTCCCAGTGGCGCTGGTTGGACATGTTGATCGCGAACT
CCTGGGTCGCCGGCGGAATCTGCATGTTCTCGGTGGTCAGCACGAACTCGCCCTTCTCAC
GGTCCAGGGTGAAGGCGTGGGTGCCATGGCCGACGGTCAGCACCAGCTGGGTGCTGGGCC
CGTAGATGCAGTAGCCGGCGGCGATCTGCTTGCTGCCCGGCTGCAGGAAGGCGTCGTCGC
CCGGCAGTTCGACATTGGTCGGGCAGCGCAGCACCGAGAAGATGGTGCCGACGGAGACGT
TGACGTCGATGTTGGAGCTGCCGTCGAGGGGATCGAACAGCAGCAGGAAATCACCGCGCG
GGTAGATGTCCGGCACCGGCTGGCTGTGGTCCATTTCCTCCGAGGCGCACGCGGCGAGGT
GGCCACCCCAGGCGTTCGCTTCAAGCAGGATCTCGTTGCTGATGACGTCCAGCTTCTTCT
GCGCCTCGCCCTGCACGTTACCGGTACCGGCATCGCCCAGCACGCCACCGAGGGCGCCCT
TGCTGACGGCGATGGAGATGCTGGTGCAGGCGCGGGCGACGACCGCGATCAGCTGGCGCA
GGTCGGCGTTGATGCGGCCGGCGTGCTGTTCCTGGATCAGGAAGCGGGTCAACGAAGTAC
GGGACATGAGCGGGCAGGTCTCGGCAGCGGGAAAACGCCTATTGTCGCCCGTCCGGCCAG
CGCGTGCGTGAGCGCGGGGAGTCGTAATCGTTTCCAGATGCGTTGCGCTCGTGGCGCCCT
CTCTTCATGTAGGCGCAGCGAGAGGGGCACCGTGGCCAGGACACGCCGTAAACCCATCCC
TGGGGGCTCGATCGGCGCATCCATGCGCCTCACGGTCCTGGCCACGGTGCCCCTCTCACT
GCGCTTCCTGGTTCGCCGCGAGCGCGGTGGGAATGGCAAAGACAAGAGCAAGAGCAAAAA
ACAAAGGCGCCTTTCGGCGCCTTTGTTTTCAAGCGTGTGCCGCGTTGCTTCAGCCCTTGG
CGACGGTGGCCACGGCCTTGGCGACGTACTCCAGGTTGTTCTGGTTCAGCGCGGCCACGC
AGATGCGGCCGGTGCCGACGGCGTAGATGCCGAACTCGTTGCGCAGGCGCTCGACCTGCT
CGCGGCTCAGGCCGGAGTAGGAGAACATGCCGGCCTGTTCGTTGATGAAACCGAACTGCG
GCGCGCCGGCAGCGGCCAGCTTCTCGACCAGGCCCTGGCGCAGGGCGTGGATGCGCTCGC
GCATCTCGGTCAGCTCCTGCTCCCACATCGCACGCAGTTCCGGGTTGGTCAGCACGCCGG
CCACCAGCGCGGCACCGTGGGTGGACGGGCTGGAGTAGATGGTGCGGATCACGCGCTTGA
CCTGCGACTGCACCGCCTTGGCGTCAGCGGCGGTCGGTGCCACCATCGACAGCGCACCCA
CGCGCTCGCCGTACAGCGAGAACGACTTGGAGTACGAGTTGGCGACGATGAAGCTGTCGA
TGCCGGCTTCGGCGATGATGCGCACGGCGGCGCCGTCCTGCTCGATGCCCTTGTCGAAGC
CCTGGTAGGCCATGTCGATGAAGGGGAACAGCTGCTTGTCCTTCAGCAGCTGCGCGACCT
GCTTCCACTGGGTGACCGTGAGGTCGGCACCGGTGGGGTTGTGGCAGCAGGCATGCAGCA
GCACCACGGTGCCGGCGTCCAGCTTGCCCAGGTCGGCCAGCATGCCGTTGAAATCGACGC
CATGGGTTGCCGGGTCGAAGTAGGTGTAATCCAGCACGTCGAAACCGGCGGCGCTGAACA
CCGCACGGTGGTTTTCCCAGCTCGGGTTGCTCAGCGCAACGGTGGCGTGCGGCAGCAGCT
TCTTCAGCACGTCGGCGCCGACGCGCAGCGCACCGCTGCCGCCGACGGTCTGTGCGGTAG
TGACGCGGCCGGCGGCCAGCAGCGGCGAATCCTTGCCGAACACCAACTCGCGCGTGGCCT
GCGTGTACGCCGGCAGGCCATCGATCGGCAGGTAGCCGCGCGGTTTGGCCTCGGCGGCGA
GCTGCTGCTCGATCTGCTTGACGGCGCGCAGCAGCGGAATGCGGCCGCTCTCGTCGTAGT
AGATGCCCACACCCAGGTTGACCTTGGTCGGGCGGCTGTCGGCGTTGTACGCCTCGGTCA
GGCCCAGGATCGGGTCGCCTGGGACCAGTTCCACGTTTGCAAAGAAGGACACGGCGGTAC
TCGTTCGGTAGACGGAAAGGGGGAGGAAGTGCGCTACGCGGTCCGCGGCTTTTCGGCCGG
AAACAGCCCATCGTAACAAAGCCTGCCGGGGCTGGCCGCCGCCATCGTCATCCGCGGCCC
CGTACCATGGCGTGTGTTGCCGCCCGATCCATCAACCTGAATCATGAATCCCGCCGCACG
ACGCCGTTGCCTGCCGCTGTCCGCCCTGCTGCTGTCGCCCTGGGCGGCAGTGGCCGAGCC
TGAGCCCACCGCCCTGCCTGCGGTGCAGGTACAGGCCGCCCGGGTGCCGGGCATCGATCC
GTTCGCGCTGCCGGCCAGCCAGGACACGGTCTGGATCGACGCCAGCCGCGCGGGCACCGG
CGCGCAGCTGTCTGAGGCCTTGGCCGGGGTCCCCGGACTGCTGGCGCGTGACCGGCAGAA
CTTCGCCCAGGACACGCAGCTGTCGATCCGTGGCTTCGGCGCGCGCTCGACCTTCGGGGT
GCGCGGGGTGCGGGTGTTGATCGACGGCGTGCCGGCGACCATGCCTGACGGCCAGGGTCA
GCTGTCGCATGCCAGCCTGTTGGGCGCCGAGCGCATCGAGGTGCTGCGCGGGCCGTTCTC
GGCGTTGTACGGCAATTCCTCCGGCGGCGTGCTGCAGGTCTGGAGCGCGCAGGGCCAGGC
CGGCGACCCGTGGCGGTTGCGCGTGAATGCCGGCGCCGACAACACGCTCAGTGTCGGTGC
GCAGCTGAAGGGTGCCGGTCAAGTGCTGGACTACAGCATCGCCGCCAATCACTTCCGCGC
CGATGGCTGGCGGGACCATAGCCGCGCGCGCCGTGAATCGCTCAACGCACGCATCGGTGG
AGAGCTGGGCGGTGGGCGGCTGGAGCTGCTGCTCAATGCGCTTGACGCCCCCGATGCGCA
GGATCCGCTGGGCCTGACCCGTGCCCAGGTGGCGGCTGATCCGCGCCAGGCCACGGCAGT
CGCGCACCAGTACAACACCCGCAAAACCGTGCGCCAGCAGCAGGCCGGCCTGCGCTGGAC
CCGTGAAACGGGAGCGCAGCGCTGGCAATTGATGGGCTATGCCGGCCAGCGCGCGGTACG
CCAGTACCTGCCGATTCCGCCGGCACCCCAGACCAACAGCCCGCTGCATGCCGGCGGCGT
GATCGATCTGCAGGGCGGCTATGGCGGGCTGGACGCGCGCTGGGGCTGGCACGGTGATCT
GGCCGGGCGACCGCTGGACCTGGTAGCCGGGCTCAGCGCCGACCGCCAGCGCCAGCACCG
CACCGGCTTCGAGAACTTCATCGGCAGCGCCCTGGGCGTGCGTGGGCGGCTGCGTCGTGA
CCAGATCGACGTCGTGCAGAACGTGGATCAGTTCGCCCAGGCCTGGTGGCAGTGGAGCCC
GCGCTGGTCGCTGCTGGCCGGGCTGCGCCACAGCGCCGTGCGATTCGAATCGAATGACCG
CTACATCGTCGGCGCCAACCCCGACGACAGTGGCCACCGCCGCTACCAGGCGATCACGCC
TGTGGCAGGCGTCAGCTTCGAGGCCAGCCCGCAGTGGCGGCTGCACGCGGCGGTGGGACG
TGGTTTCGAGACCCCCACCTTCAACGAACTGGGCTATCGCGCCGACGGCCAAGCCGGGCT
GGCACTGGATCTGGCCGCCGCGCGCAGCCGCTCCATCGAGGTTGGCAGCAAGTGGCACGC
ACAGGATGGCAACCAACTCGATATCAGCCTGTTCCGTGCAGATACCGACGGCGAGCTGGC
CGTTGCCAGCAATATCGGCGGACGCAGCACCTACCGCAACATTGGCCGCACCCGCCGCCA
GGGGCTGGAGCTGCAGTACCGACAGCCGCTGGCCGAGCACCTGGAACTGCAGCTGGCGTG
GACCTGGCTGCAGGCGCAGGTGCGCTCGCCGTACCTGACCTCGAACACCCTGGTCGCTGC
AGGCAGCCGTCTGCCCGGCGTGCCGCGCCAGCAGGCCTTCGCCCGGCTGCAGTGGAGCCC
TGCCGATTGGCAGTGGGCGCTGGAGGCAATGGCCAGCAGCGATACCGTGGTCAATGACGT
GGCCACCGAGCGCGCGCCGGGCTACGCCCTGCTGCACCTGGAAGCCGGCCGTCGATGGAC
GCTGCCGGGCGGCGAGCTGCGCGCCTTCGCCAGGCTGGAGAACGTGCTGGACCAGGCCTA
CATCGGCTCGGTGATCGTCAATGACGGCAATGGTCGCTTCTACGAGCCGGGACCGGGACG
GCGAGCCAACGTCGGCCTGCAATGGTCGTGGCGTTGAGTTGGTAGTGCCGGCCGCTGGCC
GGCATCGCTTTGTGTAGGGCAGCCCAGACGTTGCCGGCCAGCGGCCGGCACTACCCCGTA
AATCGGGGGCCCTGGCCGGCATCGCGCCGTGCAGGGCGTCAGGGGGTTGCCGGCCAGCGG
CCGGCACTACCGGTCAGTCGGGGGCCTTGGCTGGCACGAACGGCGAGGTCGGGTCGCTGG
CCGGGAAGGTCTCCTCCAGCGCCTCGTCCTGGTTGTCGCTGGCGCGCTGCTTGCGTTCAC
GGCGCTTGAGCGGGCTCTCCTGGCCACCGCGATGGCGGTCGCCGCCATCCTTGCGGTCCT
GGGCCGCCTGTTCAGCCTCGTGCTTCACCGGCAGGTGGTCGTGCTCGGCATCGAAGAACG
GCGCGCCGGTTCCGCGGTAGTCGGCGTTGTCGGCATCGCGCTTGCCGCGCTGCTCGCCGG
GAATGGGCGGGTGGTTCTCCCGCAGCGGGTCTCGCGAGGTCTCTCGGCTCATGGTCTGGT
ACCTGCCCTTGGGGGGATTCCACTACACCGCTCCGCAGGTAAAGCCGTTGCGAACCTGGC
GTCATGAACATCTCGCTCACCCCCCGGTAACGGCACCGCGCGTATTCCTGCCCACCCGCC
CCCGCTGCAGGAGCCGGCCATGCCCCGTCTTGAACGACCCGCACCGTCCGTGTTCAACGC
CCTGCTCGATCCGCTCGGCCAGCGCAGCGCGCAGCGCCGTACGCGTCGCCATGAAGACCC
CCAGGCGGTGGCGCAGGACTACCTGCAGTACATGCTCAGCGACTACGAGGAGCGCCGCGG
GCAGAGCCACCGGAACTGGCGCGACCTGTGCCCGGTGTATGCCTTCGCGTTGACCACGCA
TGCTGCGGATTGGCCACGCGGTGATGCCGCCGATACCTGCGAGGAACTGGCCGAGCACTG
GGAACAGATGCGCGGGCAGTCACGGTTGGGCTGGTCGCAGGCGCGGCCGGTGGTGGAGGA
CGCCTGGCGCGCGCTGGACCATATTCCGGCGGCGGCGGTGAGGCCGTTGCTGCAGTAGTG
CCGGCCGCTGGCCGGCAACCCCAGGAAACTTCAGGCCGCGAGCTCTGCCGGCCAGCGGCC
GGCACTACCGCATCTGCGTAGAACCCACGTGCACGGTATCGACACGGGTGGTTTACACCG
CCCATCCGAAGCTGGATGCCCTGCCCCGCCAAAGGTACGCCCATGGCCCGCCCGATCTGG
ACCGGCACGCTGTCGTTTGGCCTGCTCAACGTGCCGGTGTCGCTGATGTCCGGCGAACGC
AAGGTCGACCTGCAGTTCCGCATGCTCGATTCCCGCGACCGCAAGCCGATCCGTTTCGAA
CGGGTCAACGCCGACACTGGCGAGGAAGTGCCCTGGAAGGACATCGTCAAAGCCTATGAG
TACGACAAGGGCAGTTATGTCGTGCTGGAGGAAGGTGATATCCGCTCGGCTGCGCCGGAA
AGCCACGAAGCGGTTGAGGTGGAATCATTCGTGGATGCGGCGCAGATCGACCCGCGCTAT
TACGAGAAACCGTATCTGCTGGTGCCCGGCAAGAAGGCCGAGAAGGGCTATGTGCTGCTG
CGCGAAACGTTGCGCAGCACCGGCAAGGTGGGCATCGCGCGGGTGGTGGTGCGTACGCGC
GAATACCTGTGTGCGGTGATGCCGCATGAGGACGCACTGGTGTTGATGATCCTGCGCTAT
CCGCAGGAACTGGTGGATCCCGAGGACTACAAGCTGCCCACCGGCAAGCTGTCCGACTAT
CGCATCACCAGCAAGGAAACGGCGATGGCCGAGCAGTTGATCGAGTCGATGGCCGGCGAC
TGGGATCCGTCGCAGTACCACGATGAATTCCGCGAGCGCCTGCAGCAGGTGTTGAACAAG
CGCATCAAGTCCAAGGGCGGCACCACGCGGGTGGACGATGAGCCGGCACCGCGCGAGGAC
GCCAGTACCAATGTGGTCGACTTCATGGCGCTGCTGCAGAAGAGCCTGGATGCGAACAAG
CGAACGCCAGCGAAGAAGGCCGCAACGCGCAAAGCAGCCGCCAAGTCGCCAGTGAAGAAG
GCCGCAAAGAAGACAACGAAGAAGGCTGCAAAGAAGACCGCACCCCGACGCAAGGCGGGG
TGAGCCATGTCGTTGCACCAGTATCGGCGCAAACGCCGGCTTGGCGGTGGCGCCGGGCAG
ACAACGGAGCCCGACGACACGCCCGCACCGGGCGACCCGAAGCGGCGGCCGACCTTTGTC
ATCCAGCTGCACCATGCCAGCTCGCGTCACTATGACTTCCGCCTGGAAATGGACGGCGTA
CTGAAGAGCTGGGCGGTGCCCAAGGGGCCTTCCCTGCGCGTCGGTGAAAAGCGGCTGGCC
GTGGAAGTGGAAGACCATCCGCTCTCCTACGCCGGTTTCGAGGGAGACATTCCTGAAGGC
CACTATGGTGCGGGCCACGTGGGAGTCTTCGATCACGGCACCTGGGCCTGTGAAGGCGAT
CCACTGCAGGCACTGGCGGCGGGCAGGATCGACTTCGTGCTGCATGGACAACGCCTGGCC
GGTGGCTGGAAGCTGGTGCAGACCGCGATGAAAGGACGCCAGGTGCAGTGGCTGTTGATC
AAGCGCGGTGACGGGGAAGCGCGCGACGCGGAGGCGGATGACCTGCTGACGGCACCGATG
CCGAAACGAACACCTGCGGCGAAGAAGCGTTCCGCGGACAAGACGGCGCGAGCTGCACCC
GTCGCACGCACGGCCACACGCAAGGCCGATGTGCGCTGGCATGCACGCGCGCTGCAACTG
CACGGCGCACGTGACGCACCCTACCCGCATGCATTCAAACCGCAGTTGACCGATCATCGC
GACAGTGCGCCGGACGGCGACCGCTGGCTTCACGAGATCAAGTGGGATGGCTATCGCCTG
CTGGCGGATCTGCACAATGGCGAGGTCAAGCTGCGCTCCCGCAATGGTCTGGATTGGACC
GATGATTTTCCCGAAGTGGTGCAGGCCGTGCAGGCGCTGCCGGTGCGCGATGCACGCCTG
GACGGCGAACTGGTGGTGCTGGACAAGGAAGGACGCAGTGACTTCGCAGCGTTGCAGCGG
GTGATCGACGGCAGTTCGAAGCAACCGCTGCGCTACATCGTGTTCGATCTTCCGGGCTTG
GCTGGAGCGGATATCAGTCGTGCGCCGTTGCTGGAGCGCAAAGCACTCCTGAAAGAGCTC
ATTGGGCCGGCGCCTGGCACCTTGGCCTTCAGCGAGCACGTGATCGACCATGGCCCGCAG
GTGTTCGTTGCCAGTGGCAAGGCCGGATTCGAAGGCATCGTCAGCAAGCAGGTGGATGCC
CCGTACGTGAATACCCGCGCGCGCAGCTGGGTGAAGGTGAAGCACGAAGACACCGACGAG
TTCCTGATCGTCGGCTACACGGCACCCAAGGGTTCACGGGTGGGGTTCGGCTCGCTGCTG
CTGGCGACGCCGGACAAGGGCGGCTTGCGCTATGTGGGCCGCGTTGGCACCGGTTTCGAC
GACCAAAGCCTGCGCGCGCTGCTCAAGGCACTGCAGCCCTTGGCGGTGAAGACGCCCGTG
CTGCAGCTGCCGGCGCATGTGCCGTTCCGCGCTGCCAGCGTACGCTGGGTGAAGCCGGTG
GCGGTTGCCGAGGTGGCCTTCCGTGGCTGGGGCAAGGAAGGCCTGCTGCGCCAGGCCAGT
TTCAAGCGACTGCGCAGCGACAAGCAGAAGGAGGACCTGGGAATGAGCACCGCAGATGCC
GAAACCGGAGGCGAGGTCGAGATCACTCATCCGGAGCGGGTGGTGTTTCCAAGGCAGAAA
CTGCGCAAGGGTGACGTGGCCGACTACTACCAGCGCATGGCGCGCTGGATCCTGCCCGAG
ATTGCCGGACGTCCGCTGTCACTGCTGCGCTGCCCGGACGGCGTGGGCAAGGCCTGCTTC
TTCCAGAAGCACCATGGCCCCGGCCTGGGGGACGCGGTACATGCGGTACCCCTGCAGCAG
AAGAGCGGCCGCGAGGATTACTTCTACGTCGACGATGCGCGGGGCCTGCTGCAGCTGGTG
CAGATGAACACCCTGGAACTGCATCCGTGGGGCGCAACCGTGGCCGATCCCGAGCACCCG
GATCGTCTGGTGTTCGATCTCGACCCCGGCGAAGGGGTGAGCTGGGCACAGGTGAAGGCC
GCTGCGCGCGATGTCCGTGACCGCCTGCAGGAGGTGGGCCTGCAGAGCTTCGTGCGGCTG
TCCGGTGGCAAGGGCGTGCACGTGGTGGTGCCGCTGCAGCCCAAGGCCGGCTGGGACGAG
GCCAAGGCGTTCTGCGAGGCGTTCGCGCAGGCAATGGCGCTGGAGCAGCCTGATCGCTAC
GTGGCGACGATGAGCAAGGCCAAGCGCGGCGGCGTGATCTTCATCGATTGGCTGCGCAAC
ACACGCGGTGCCACCAGCGTGTGTTCGTGGTCGCTGCGCGCGCGCGATGCTGCCGGCGTG
GCGGTGCCGCTGCGCTGGGAAGAACTGGCCCGGGTGAGCGCGGCCGACGCGTTTCCGATG
GCCAAGGCGCTGGCGCGCGCCAAGCGGCTGAAGGGTGACCCATGGCAGGGCATCGCGCGG
TTGAAGCAGAGGCTGCCGTCGCCGAAGCGGTAGTGGCGGGGGGCGGGGGGGCCCCCCCCC
CCCCCCAAAAAGATCCCCCCCCCCCCCCCCCCGCCCACCCCCACCCACCCCCCCAAGCCC
CCCCGGGGGGCGCGCCCCCGGCACCACCC
>contig00051 len=13448 cov=31.3 corr=0 origname=NODE_51_length_13448_cov_31.293619_pilon sw=shovill-spades/1.0.4 date=20220914
GGGTGGGCAGGACCGTTGGCGCCATGGATGGCGCCATCGAGCCCCCATGGACGGGTTTAC
GGCGTGTCCTGACCACCCACACCGCCCCGCCATCCCACGGAATGCCGCTCTTGATCTTGC
TTCGGCTTCGGCTTCGGCCTCTGCAGGTGCAGGGCGCAGCCCTGCAAAGAAGAACCTCCC
TCAGCCGTCGCCCTGGATGCCGCCGGGGGCCTGCGCCGGGTCGCGCCAGCGCCGCACCGT
GCGCTGGAAGAACAGGTTGTTCGGCAGCTGCAGCACCGTGCCCTCGTGGCCGTCGCCGGT
CTCCTGCAGCGTGGTGTAGATCAGGTTCACGTCGATCACCCGGCCCTTCAGGCCCGGTTT
CTCGCCGTTCTCCAGCACCTCGATGTAGTCATGCAGGCGGAACGGGCGCGTGGTGAAGAT
CAGCAGCGTGCAGAAGATGTTGGAGAGCACGCTCCAGGCCGCGAAGAAGGCCACCGCACC
CACCGCCGCGAAGCCGGTGAACGCGGTCCACAGTACCGACGGCGATGCGCCGAGCAGGCT
GAGGATGTACAGCACTGCGCTGAAATAGACCACGAAACTGGTGATCCGGCGCGCGCCCAT
CACCATTTCCGGTGGCAGCGTGTAGTGCTCGGCGAAGCGGCGGATCAAGCGCCGTGCCAG
CACCCGCAGCAGCCACGCGGCCAGCAGGGTGAGCAGGATCTTCACGGCGATACCCGCGTC
GTGGAGCCAAGGGTAGGTCCAGGCCGGCAGGTGATCCTTCAGCGACAACATCATGGGGGC
GACGACGGGTGGCAATAACGGCCCTCGATGTTACCCGGCGCGTGCGGGGGATTCGACCGC
CGGGGTCCAGGCCAGGCAGACCAGCTCCTGGCGGTGCTGATGCAGGCAGGCGCGGCCGTT
GTCGGGGCGCAGCTGCAGTGACAGGCCCAGCGCCTGCAGCAGGACGCAGGCAGCGATCAC
CAGCAGGGCGGCGCAGGAAGGGCTGGACATGGCAGGACTCCCGGACGGCAGATTCGCGAA
GGACCTTCCATGGATGCAGCAGCCGTCGAAAAGGTTGCATGGCATCGGCCGTCGATCGGC
TCTAAACCTTTTCCCGGGTCGCCGCATCCAAGCGATATGCTCGACACCACCATGCCCGCG
CTGCCTGCCGCCAACGACGCCGTCGACGAACCCGCCCTGGTGCGGGCGGCGGCCGCCGGC
GACACCGCTGCCTACGAACTGCTGTACCGGCGTCACGCGCCGCGTGTATTCGCTGTCCTG
TGGCGGTTGTGTGGCGGCCAGCAGGCACGTGCCGAGGATGCGTTGCAGGAGGCCTTCCTG
CAGGCCTGGAAAGCCCTGCCAGGGTTCCGTTTCGAGAGCAGCCTGTCCACCTGGCTGCAT
CGGCTGGGGGTCAACGCCGCACTGATGGAACTGCGCGGTCGCGCCGCAGGGCAGGATCAC
GACAGTCTGGAGGATGTCGATGGCGGCCTGCAGGAACTGGCGGTGCATGACCGTTGCGCG
GGTACCGAGCGTGACCTGGAGCGCGCATTGTCGACACTGCCACCACGGGCGCGTGCGGTA
CTGGTGCTGCACGATATCGAAGGCTGGAAACACCAGGAAATCGCCGAGCAGCTGCAGATG
GCTGTCGGCAGTTCCAAGGCACAGCTGCATCGTGCGCGCGGCCTGTTGCGCGCACGGCTG
GGAGACATGACATGAGTACACACGAACACGATTCCGATCACGACCTGCTGGCCCGGCTGC
GCGCGCTGCCGAACGAGCGCGATGTACCCGCCGATGGCTGGGCACGCCTGTCCGCCCGGC
TGCCGCCGCGTGAATCGCAGGCAGCACCCGCGCCAACGGACAACGTGGTGGTCCTGCCGG
TGCGTTCGCGGCGCCGCTGGTGGTGGCCGGCCGGCGCTGCCCTGGCTGCCAGCCTGGCAC
TGTATGCGGTGGCGCCGTGGCGGCATGCGCAGCCGGATACGCCGGCGCCGTCCGCCCTGC
AGCTGCAGGCCGCGGCGATGACCGAGCAGTACCAGCAGGCCGTGGCCGCGCTGCCCGATG
GACGGGCGCCGGAATGGCAGCCGGCCTTGCATGAACTGGATGAAAGCGCGGCGCAGATCC
GTGCCGCCCTGGCGCAGGACCCGCGTGCGCCGCACCTGCTTGGCCAGCTCAAGCGCACCT
ATGCGTTGCGGCTGGAACTGACCCGGCAGGCGGCCTATGCCGCCGAGGCCGGCCTGACGA
CCTGAGGAGACCCCCATGACCCGAACCCTGATTTCCTGCTGTGTCGCGCTGCTGCTGACC
CCTGCCGTGGCACTGGCCGACACCCGCATCGACGAGCGCCACACCTTGGCTGCGGGCGGT
CGCATCGAGCTGAGCAACGTGGCCGGCAAGGTGACCGTGCGTGGCTGGGACCGCAATGAC
GTGCAGCTCACCGGCACGCTCAGCGACGGCCTGCAGTTGCGCCAGGAAAAAAGCGCCAAC
CGTGTGCGCTGGGAGATCGAATATCCGCGCCGCAGCAACAACGGTGGTGCAACGCTGGTG
TTGAACGTGCCGCGATCGGTGGAGCTGCTGCTGAGCACGGTCAGCGCCAGCCAGGACATC
AGTGGTATCGATGTGCGACGGCTGCAGGCCGACACGGTCAGCGGCAGCCTGAGCGCGGCT
GGCCGCAGTGGCGACAGCAAGCTCAACACGGTCAGTGGCAGCGTCAGCGCACGCCTGCAG
ACGCCGAAGCTGGATGTGAACACCGTCAGTGGCCGCATCGAGGCCGGCGGCGGCGTGTCC
GGTGATATCGGTGCGCAGACGGTGTCCGGACGGGTCGAGGTCGACGCCGGGCGCGTGCAG
CGACTGGCGGTGGAAACCGTTTCGGGCAGCATCGATCTGGCAGCGGCCGGGTTGGCGCCC
GGCGGCCGCATCAATGTCGAATCGGTCAGTGCCTCGGTCACGCTGAGCCTGCCACGCACG
GTGTCGGCACAGCTGTCGGTGAACAGCTTCAGCGGCTCGATCAACAGCGACGCCGGTCAG
GTGGAGCGGCCGCGCTACGGGCCGGGCAGCCATCTCGATACGCGTCTGGGGGGCGGCGAT
GGAGACATCCGCATCCAGTCGCATTCGGGCAGTGTGCGGGTACGCCTGGATCGCTGAGCA
CGGTCCGGCAGGCCGCGGCGGCAGCGCCGCCGCGGTCGGTACTGGGTCAGCTGGCTTTCT
TCAGCGCCCAGGTGGTGCCGAGGACTTCGATCTTGCCACCGGCCTTGCGGAACGCTGCCA
GGTCCGAAGCGATCGAATCGCTGCTGACCACGGTGCTGGCGGCCGCGCCCTTGCGTTCGC
TGCGGATGCTGTTGCTGGCCTTCGCGGGGGTCTTTGCCTTGCGGGGCATGGTTGCTCCTG
TCAGGTGGAAGGGGAGGAAAGCGCCCAGGCGTCGGCCTGGCGCAGGTAGTCCTGCCGCTC
GCGGCGGCAGTCATCGCCGCCCATCGAAAACTGGCGGCAGATCGCCGGGCGCTGCGAATA
GATCGTGCAGCGCAGGTGATAGGGATCGATCGCCGCGCACCAGCCTTCCTCGTTGCGCGC
CATCACGGCACGGCCGTGGGTGTCGCGTGACAGGAACTGGCCAGGCACGTGGTCGCCGGG
CTGCAGCAGCACGGGCAGCCGGCAACAGACCGCGTCACAACGGCGGCAGTCGATGGGTGC
AGGTGCTGCGTCAGGTTGTAAGGCCACAGGGGCCTGGCGGGTGCCCAAAGCGGGTCTCGA
TGGCGGCTCAGGTGCTGCGCGGACCATGAACGAGCCAGGAAGGCATGGCCGCTAGGCCCG
CAGGGCGGGCCAGGCTGCACCGTGGACACACACCGGCGTGGCCGGTGGAAGGTGCAGCGG
GGTTCTAGCCGACCAAGAGTAACTTAGACCGCGTAACGTTTTGTTAATCCTGGCTGGCTG
CCGCCAATGCCAGGCCCTGGACCACGCCCAGCGAGGGCTCGCCGTGGACCATGCGGGCCC
CCGGGAAGGCCTCGGCCACGGCCTGGCGCAGGTAGCCGGCACGGGACATGCCGCCGGTCA
GGAACACCGCATCCGGGTCGCCCCCGATGTCGCTGCGGACCTGGGCCAGCAGTTCCCGGA
TCTGCTCCAGGTAGCCGTGGGCGGCGGCGGCCAGGCCATCGGCGCTGCTGTCGGCATGCA
GGTCGCGGGCGATGTAGTCCAGCGTGCTGCGGTGCTCGCTGGCGGCGCTGAGGGCGATCT
TGGCGCGTTCGACATCGCGGTACAGGCGGGCAGTATTGCCGGTGTCCTGCAGGGCCTGCA
GGCGCCCGCCCCACGGCTCGTCGACGTGATCGTATTTGTGCTGGCGGAAGTCGCGCTGGC
GCGTCATGTCCTGCACGGTGGCTGCTTCCACATAGTGGTGGGCGGGCACGCGGGTGATGC
CGCGGCCGAACAGCGGCATGTAGCTGGACAGGCTCAGCGCCAGATCAATGTCGGTACCGC
CGCGGGCGATACCCCACGCGCGGTGGATACGCGGGGCGTCGTCGCCGCCGACTTCGGCAT
GCGCGATATCGGTGGTACCGCCGCCGATGTCGACGATCACCGCCTGGTGCCGCTCGCGGC
TTTCGGCGTGGTAGTGCATGGCCGCCGCGGCGGGTTCTTCGAGGAAATCGATCTGGTCGA
AGCCGGCCTGGGTGGCGGCCTCGCGCAGGATATCCAGTGCCTGGTCATTGCCGGCCGCGC
CGATCGAGCTGCGGAACTGCACCGGGCGGCCGAGCAGAGCGGCACGCAGCGGCTGGCCAA
GCTGGGCGCTGGCGGTCAGGCGGATGTGTTCGAGGATGTGCGCGGCGATGCCGGTGATGG
TCTGCTTCGCGCGTGGGTGCAGGTTGTAGCCCAGCATCGACTTCGGGCTCTGCACCAGGT
TGCCTTCGTGTTCCTCGAAATAGGCTTCCAGCGCGTCGTCGCCGTAGACCGCGTTCTGCA
GCAGGTCGCTGGCGCTGCGTTCCTTGCCGGCGCGGGCCTCCATCCATTCACGGCGCAGGG
CGCGCAGGGCTTCACGGCGCAGCGCCTGCGGGGTGCGTTCCTGGCCGGCGGCACGGGCTG
CACGCGCGGCGCTATCGATCATCTGCTGCAGCTGGTGTTCCTGGCCGTCGTCGAGCTGGA
AGTCGTCCGGGTCGGGCACCACGCCGGGGAAGTACACGCTGGTGCGGAACTGTTCGGCGT
CACCGAAACGGATCGGCAGCAGTTTCCCCTCATGCACGATGGCGGCGGCGGAGTTGCTGG
TACCGAAGTCGATGCCGAGGCGCATGGGGAGTTCCGGGGGCGGTCAGGGGCCGCGCACTC
TGCTGCAGTTCGTCGCCGACTGCAAGTTCCAGCGTCACGGCTGCTCCAGCCGCGGTCATG
GCGGCGGCCGGGCACCTGCCAGGGAGCCGGGGCCCCGGACCGGGCGGTTACAATGGCGGC
TGTTGATTCACTTTGAGGTACTTGCCGATGTCGTCTGTTCCCGCCTGCCCGCAGTGCACC
CTGGAAAACACCTATGCCGATGGCGCGCTGTGGATCTGCGCCGATTGCGGTTTCGAATGG
ACCGCCGAGGAAAGTGCCGGTTCGACCCTGGTCGTGCGTGACAGCAACGGCAATACCCTG
CAGGCCGGCGACACCGTCACCGTGATCAAGGACCTGAAGGTGAAGGGGTCTTCGATCCCG
CTGAAGCAGGGCACCGTGATCCGCAACATCCGCCTGGTCGAAGATGATGCCGAGCACATC
GAAGGCAACTCGGACAAGATCAAGGGCCTGGTCCTGAAGACCTGCTTCCTCAAGAAGGCC
TGATCGGTCTCAGCGCCTGGCCTGCTGCTGCGCGCGCCAGCGGGCCAGGCTGTCGAGCTT
GGCCTGGTAGCGTGCCTGCTCCGGTGCACCACCAAGCAGCTGCGCGCGGGTCAGTTCACG
GTCGGCGCGTTCAAGCTGCCCGGACAGGAAATACCCGCGCGCCAGCCCGAAGTGGAACTG
GTGCGCGGTGTCATACAGGCGCACGGCCTGCCGGTAATAGCGGATGGCTTCGGCCAGCTT
TCCGGCCTGCTCGGCCTGCGTGCCCAGCATGTACTGCGCGAACGGGTCCTCACGCTGCAC
CGACTTCAAGCGTCGCTCCAGGGCCTTGGCCTGCGCATCCAGCCCAAGCTGCCGATACAG
CGCGCTGGCATTGGTCAGCGCCGCATCCTGGCGACCGTCCAGGCGCAGGGCGCGGTCCAG
TGCCTGCCGCGCCGCATCGGTGTTGCCCTCACGGTTGTCGAGCACACCCAGGTTGTTCCA
GACCGAGGGGAATGCGCGATCCTGCACGACCGAGGCATCGAAGAACGCGCGGGCGCCGAC
GAGGTCTCCTTCGGCCATGCGTTCGGCACCTCGATTGTTGTAGAAATGGGCCAGTGCACG
CGCGCGGCTGACCGGCTGCGGGCCGTGGCGGTCGTAGAGTACGTTGCGATCGAGGTCGAC
CGTGGCGTAACGCCCCGCGATCTCCACGCCCGCGTTGACGTGGCCCACACTGTAGACCAC
GCCGGCGTCCTGGTCCTGGTACCAGGACACGACCTGGCCGACTTCCTGGACGCGGGCCTG
GATGCCAGCCTCGCGCGCCAGTGCCACGAACATCAGCGTGAAGGCGAGGCAGTTGGCGCG
GCGCTGCTGCCAGACTTCGTCCACGGTATAGGTCGCGTTCGCGTCGTACTGCAGGTCCAG
CCCCTGGCGGCCGAAGATCATTTCCACCAGTGCCTGCAGCCGCTGCTCGCGCGATGAACT
GCGGTCGATCACCTGCGCCTGCAGCATCGCGCGCATTGCGGGAGGAATCGCGAAGACCTG
TTCCGGTGAGGGGACCTCCACCGGGGGGACGCTGCCGATGGGCGGGAGTGCATCGGTGCG
CGGGTGGTCCTGTGCGCAGAGCGGCGCGGCCATCAAAGCGGCCAGGACCACGACGAAGAT
GCGGGCAGCAGGGCGGTACATGACAGTTCCCGGCAGCGGCGGGCGCTCCCGCCTGCAGCG
AGTGTAGACCCGGCGGCGCCGCGCTGCAGTGACCGTTGGTCGGCGCGTGGCCGGTACGGC
GTTTCATCCACAACCGATGTGGACCAGCGCTCGACAAAGCTGTGGACAACCGCGTCCAGG
CCTCACCGGGCAAGCGTTGTGAGTATGTGGTGAAAAAACCATCAGCTTGCCGCGGGGCTG
CGCAGGCGGGATGATCCGGGTATGGATTTCTCCCCGCTGACGCTGGCTCCTGCGCAGTGG
CAGGCGCTGCAGGGCAGCTACGCAACGCCGCCCCGCGCCTACCACCACTTCGGACACGTA
CGCGCGGTGCTGCAGCACTGCCAGGACGTGGCTGACGGCCCGGGCTGGCAGAGGCCCGCC
GAGGTGTACCTGGCCGTGCTCTACCACGACGCGATCTATGTGGCGGGCCGCAAGGACAAC
GAAGCGCGTTCGGCGGCGCTGGCCCTGCAGGCAATCGCACGGGCCCCGGAACTGGCCGGC
GTCGACGCCGCGCGGGTCGAGCAGTTGATCCTGCTGACAGCCCGCCATGGCGATCTGGGC
CCGGACGACGTTGATGCCGAGGCCGCGCTGTTCCTGGACTGCGACATGGCGATCCTGGGC
GCGCCCGAGCCGGTGTTCGCCGCCTACGATCGTGGCGTGGCCGAAGAGTACAAAGGGGTC
GTGCCGGGCTTCCTGTACCGCGCCGGGCGTCGCCGTTTCCTGCAGGGGCTGCTGCGGGCG
CCGCGCATCTTCCTCAGTGACTTCTTCCACCAGCGCCTGGATGCGGCGGCTCGGGAAAAC
CTGCGTCGACAGCTGGCCCGCTGAGCTGGACCGGTACACTTGGGCCTGCTCTCACCGATT
GTCGCTTCCCACTGTGTCCGTCCCTGATCCCGATCCCCGCCCGCTGCCACCGGAAGAGCC
CGGTCCCAACGAATGCTGCGGCAGTGGTTGCCCGCTGTGCGTGCTGGATCTGTACGCCGA
TGAGCTGCAGCGCTATCGCAAGGCGCTGGCCGAGTGGAAGACGCGGCATCCGGAGGCAAC
GCCATGAGCCGTGCGCGTCCGGCGGCGGTACTGGCACTGGTGGCGCTGCTGCTGTTCGTG
ACCACCGCGCTGTGGACCCAGGTCGCGCGCAGTGATCTGGACTGGGTGCGGGCAACCTTG
AGTCTGTACCTGCACGGGCCGTGGGGCCTGGCATTGCGCGCTGCCTACTGCCTGCTGGCG
CTGGCCATTGCGGCGCTTGGCATTGCGCTGTATCGCGGCAGCATCGGGCCGCGCCGCAGT
GCGGCGGCGCCGCTGTTGTTCACTGTCTCTGCGCTGGGGCTGGCGACGGTCGCCATCGGT
GACAGCTGGCTGCCTGAAGCGACCCCGCTGCTTGCACCGTTCATCCATGGACTGGCAGCC
AACACCGCGTTCCTGTGTGCCAGCGTCGGCATGCTGCTGCAGGCCTGGTACCTGCGCCGC
GAACCGGGTTGGCAGTCCGCCGCGGGCCTGCTCTGGGGCTGGGCATGGCTGGCCTTCGTG
CTGCTGTGGCTGCATGTGCTGTGGCGTGGTGGACCACCGCGTGGGCTGGGACAGAAAGTG
GTGATCGCGGTGATCGTTGGCTGGCTGCTGTATCTGGCGATGGCCCTGTACCGGCGCAGC
CGTCGGGCCGCAGCCGACTGAATCCCCAACGGCCTGCGCCGGTACGTGCCGTGCACGCGG
CGGCGGCGTATCGTGTGCGCATTCCATCGGGGATGCGACATGAAGCGTGCAGGGCTGGGC
AGGGCAATGGGTGTGGTTCTGGCGTTGGCAGCACTGCCGGCAATGGCGGCGGCCAACGTG
CAGCAGTTCAGCCACGGGCGGTTCGAGCAGATTCCGGTGCACATGCCGGCTGGCACGCCG
CAGCGTGTGGTGATCTGGTTCCATGAACCCACCGCCGGTGGTGATACCAGCCGCCTTCCG
ATCGAGGCCCTGCGTGCCGATGGCGCGATGGTCGCTGCCGTGGACATCGCGCATCTGCGC
AGCGTGCTCAAGCGCGAGGGGAATCCGACCTGTTCGTTCGGTTCCGGCGACGTCGAGAAC
TTCTCGCGCTGGTTGCAGGCCTCCCTGCACCTGCCTGGCTACCACCTGCCGCTGGTCGGT
GGTGATGGTGAAGGCGCCGAGATGGCCTACACGCTGGCCGCACAGGCCGACACCCAGGTG
TTCGCCGGCCTGCTGACCACCGGCTTCTGCCCGGATCACAGCCACGAGCGCATGGTCTGC
GGCGATGGCGTGAAGCACAACAAGCTGCAGCCTGCCGAGTTGAATTCCCCGTGGCTGAGC
GCCGCCGGCGACCATGGCTGCAAGGTTGGCGAGGCCAGCCGCTTCGTGCAGCAGGTGGCG
ATGGCACGCGAGTTCAAGCGCACCGCGCGCGGCGATGCTTCACCCGGCCTGGTGGCGGCG
GCGCGGGTGATCGGCGCGCAGGCCGGCGTCAGCCTGGCACCGCCACCAGCCGCGCTGAAG
GGCCTGCCGATAGTGGAAGTACCCGCTGCCGGTAATGGCGACACGCTGGCCGTGTTCGTT
TCCGGCGATGGCGGCTGGGCCGGCCTGGACAAGGACGTAGCATCGTCGCTCAACGAGCAT
GGCGTGGCCGTGGTCGGCATCGACTCACTGCGCTACTTCTGGAGCGAACGCACGCCGAAG
GGATTTGCCACTGACCTGCAGAAGATCATCGATCACTACCGCCAGCAGTGGCATCGCGAC
AAGGTGATGCTGATCGGTTTCTCGCAGGGTGCCGACGTGCTGCCGGCCACCATCAACCAG
CTTGATGCCGGCACCCGTGAGGCGCTGGACCGTATCGTGCTGCTGTCGGTGGGCAGGAAG
GCTGACTTTGAATTCCATGTCAGCAACTGGCTGGGGGGCGGCGGTGACGGCCTGCCGATC
GCGCCGGAAGTGGCGAAGTTGCCGGCGGCGAAGACCCTCTGCGTGTATGGCGACAAGGAT
GACGACGCGCTGTGCCCCGGCCTGCCGGCCAACGACGGCGTGCAGAAGGTGAAGCTTCCG
GGCGACCATCACTTCAATGGTGATTACGACCGATTGGCCGAAGTGATCCTCAAGGGCGGG
GCGTAGCGCCGGGCCACGCCCGAACGCTGTCGCCGCCGTGTCGACCTAGGTCGACACCTA
CCGGGTGGTTTGCAGCGCCGGGCCATGCCCGGCGGCTCAGGGCTTCAGTTACGCCGCGGG
TCCAGCGAGATCAGGCGCGTGGCATCCAGCAACGCGGCCGGTAGATGCATGCCGCCGGGT
GCTGCCAGATAGCGCGGTCGCCACTGCGGGTCGAACTTCGACTTGAAGCGGCGCAGGCCA
CTGAAGCCATAGAAGCGTTCGCCATGCCGCGCCAGCAGGCCGGCCAGTCGGTTCCAGCGC
CCAGCAAGGCGATGCTGGGCCAGCCCGGACAGCGGCGCCATGCCCAGCGAGAAGCGCGCA
TAGCCCTGAGCGCGGCCCCAAAGGAACAGCTCGATGAACAGGAAGTCCATCGTGCCCTTT
GGTGCCTCGTTGACGTGGCGCATGAGGTCCACCGACAGCTCGGCACCGGCCGGTGCCTGC
CACAGGTTGGCGAATGCCACGATCTGGCCCTCGGCTTCGACCAGTGCCACCGGGAAGCGC
GCCAGGTAATCCGGATCGTAGCTGCCCAGCGAGAAACCTTTCTCGTCGCCGGCCTTGTCT
TCCAGCCACGCGTTGGAGATCGCGTGCAGGCGGGGAAGCAGGCTGGGAATCTCTTCCACC
GGTGCCACGCGGAACGAAAGGCCCCCGCGCTTGCCACGGTTCCAGGCCTGGCGCAGATCG
GCGCGTTCGCGGCCTTCCAGGCCGAAGTCGTGCAAGGGCACGATCGCTTCCTCGCCCAGC
TTGACCAGGCCCAGGCCCAGGTCGAGATAGGTCTGCCAGTAGGTCTCGCCCACCTGGTAG
AACACCGGGCGCAGGCCGAGCCGGTCAGCTTCCTCGCGGAAGCGCCATATCAGCGCGCGC
GCCACATCAGGCGGGCCGACCGGATCGCCCATCGCGATCAGCGAACCGCCGTAGCGCTGC
ATCATCACGAAGCCCTGTTTCGCATCATCGCGCAGCACCGCCTTGTCGGCGGTCAGTACC
AGGCAGGCCTGGGTATCGGTGGCACCGGCCAGTACCGGCGCCAATGATTGCAGCGTGGCC
TCGTCGGCGGCTGGCAGCGGGCTGCGCGTACTGTGCAGCAGCCGGGCCAGGCCGAACATC
ACCAGCGCGATCGCCACCACCAGCAGCGCACGCAGCGCACGCGGTGCGTTGCCGGATATC
GCAAACTGCCACCACAGTTCGTTCTGATACTCGACATGGCTGTAGGTAAAGAACAACAGC
CAGGTGACCGCCACCAGTACCAGGCCGAGGTTGCGCAGCCATGGCCACGACCATGCTTCA
TCGAGCAGTGCGCCCTGGCGGTAGAACTCGCGGCGTGCGGCCCACAGCGCCATCGCCACC
AGCAGGGCGGAGACCGCGATCAACGGTTGGCCACCGCGCAGCCACAGTGGCAACGGGGTG
ATCACGCACACGGCCATCGCCAGCATCCATGCGGCATGGCTGCGCCGGGCCAGGCCCTGG
CCGATCAGCAGCAGGGCGACGCCGCTGAGGCTGCCGATCAGATGGGACGTTTCCAGGATC
GGCAGTGATGCGTTGACCAGGTGACGGCGCGGCGTGGGCAACGTGCCGTCGATGACCAGC
GCAGCACCGATGCTGAACACCGCCAGCGCGATGATCTGCGGCAACCATGGGCGCAGCGCG
TTCCAGCCGGCACGGGTTGCCCCGGCACTGGCCTGCAGCGGCTGGCGCAGCGCGGGTGCA
AGCGCGAGCAGGGTGGCCAGCAGCAGGGGCAGCACGTAGTAGGTGACGCGGTAGATCAAC
GCCGCCGCCAGCACCGCAGCCGGTGCCACCTGTGGCAGCAGCTTCAGCAGGCTCCATTCG
AACACGCCGAGGCCGGCGGGCACGGTCGAAACCAGGCCGACCAGCACCGCGACCAGGTAC
AGGCCGACGAAGCCGGGCAGGCCGGTCGGCGTCGAGTCCGGAAGCAGCACATAGAACGCG
GCACTGGCCAGCACCAGCTCGATCACGCTGAGCACGGTCACCCCGAGCATCGTGCGCCGG
TCGGGCAGCCACAGCACATGGCCGAACACGCTGAACTGGCGTCCATCGCGGCCGACCAGC
AGCAGGGTGGCCGCATAGGCCAGCAGCGCGACGATGCCGACCACGCGCACCGCATCCGGG
TCCAGCGGCAGGGCAAGCGCCGCTGCCGCCGGTTCCATGCACAGCGCCACGCTGATCAGC
AGCCACGCACCGAACACGAAGCCGAGCGTGCTCATCAGCACGACTTGGCCGATCTGCGCC
AGGTCGAGGCCGGCGGTACGGTAGCCGCGCAGGCGCACCGCACCGCCGGTGAGCGCGGCA
AAGCCCACGGTCTGGCCGAGCGTGTGTGCCAGGAACGCGGTGATGCCGATGCGCGCCGGA
TGCACGCGGATGCCGCTGCGGCGCAGGCCGATGGCATCAAAGCCGATCAGGCAGGCATAG
CTGGCCAGGCCCAGCACGACAGTAAGCGCGATCTGCGTGCTACTGAGCTGGTGGAAGGCA
TGGCGGATGGCGCGGTAGCCGTTCTCATCGAACTCGTTGGCCAGGCCGTGCAGCGCCAAC
GCAAGGATCAGCAGCGGGATGACGATGGTGAGGACCCGCTTCCATGCCGGGGTGGAGGGA
GCGGTGGCGGGGTCGGTGGTTTCGGTCATCGGCGCAAGGGTGCGTCAGGGAGGGCGAGGG
CGGTGTCAATGCAGCCGTGGCGCATCGTGCGCCTGTCGCTGGCATTTGACCAGCGTCGCT
GTCGGAAGCCGGTAGTGACCGTGTGTGGATGGCTGCCCTGCACCCATCGTTGACCGGTTT
GGAGGACAATGCAGGCCTGATCACCCGCAGGAGCCACGCCCATGATGGAGCGTTACGACG
TCGGACCGCGCATGTCCGAAATGACCGTGTACAACAAGGTCGCCTACCTTTCCGGCCAGA
TTCCGGAAGACACCAGCCAGGACATCACCGGGCAGACCCGGCAGGTGCTGGCCGAGATCG
ACAAGCTGCTGGCGCTGGTGGCCAGTGATCGCCAGCATGTGTTGCGCGCCGAAGTGTTCC
TGGCCGACATGGCCGATTTCGACGGTATGAACAAGGCATGGGATGAGTGGGTGGTGGAAG
GTGCGACCCCGGCGCGCGCCACGGTCGAGGCCAAGCTGGCCCACGCCGACTGGAAGGTCG
AGATCGTGGTGACGGCGGCAGTGCCGTAACGGCGGGGTCACCTCCCAGCAGTGGAGGGGG
GGTAGAGTCGACGGTTAGTCGACTGTCGCGCGCAGCGCGGGGTTTTGCGCCGCCGGAACG
AAGAGCAGTCGACTAACTGTGATCTCTCTGTACGTTGTTCATCCGGGACATCTTTGGAAA
ATGGTGGTTACCACACCTCTCCAGACCCCAAAGAGCCCGGATGAACCACCATAAAAATGC
CCGTTTGA
>contig00052 len=13195 cov=30.8 corr=0 origname=NODE_52_length_13195_cov_30.766127_pilon sw=shovill-spades/1.0.4 date=20220914
GCCGACACGCTCTTGCTCCAGATGACATTCATGAAACCGGACAGCTGTCCGGGTGACGAA
AGTATTCCGGTGGCGTCGAGGCAATTCCCTGAAACCAGTTTCTAGAAATGAAATTTCGCT
CAAAACGCTCGGCGCCGAGCGTTTTGCCCTCTATGGCGGCGGCAGGCAAATCATGCGACG
TCGCATGATTTGGAGCATGAGGCAGTCGGCTAGGAGGGGTAAAAGTGACACGTTGTCACT
TTTGGTGATCGACATTGGACGGGCCAAATCATGCGCATGCGAATGATTTGAGCCAGCCTC
ACGCTCAACCCAAATGCCGCGACGTCGCGGCATTTGGAGCTGGCTCGGCGGATGCCGGGG
CGCGAAAAGGGACACAGTGTCCTTTTTGGGTGTTTGGCAGGCGGCGCGGGCATAGTCTCG
GCTGGGCCACTGGCGCAGGCGCGCTGCTACGCCAAAACGGACATCGTGTCCGAAATGCGT
CGCATGCGACGCATTCGGCGTGAGGGTGAGGCTGACTTAAATGTTTCGACATCGAAACAT
TTGGACCTGGCATCAGCTGATGCCGAGGTTCGAAAAGCGACACAGTGTCGCTTTTGAGTG
TTTGGCCGACGCTGGCATAGCCTGTGCTGGGCCAGCGACACAGTCACGCTGCCATGCCAA
AACGGACTTTGAGTCCGAAATGCGTCGAATTCGACGCATTTCACTCAGGCAAATGTCGCG
GCGCCGCGACATTGGGGCCGAGGGTGAAGCTGGCTCAAATGTTGCGGCGTCGCAGCGATC
GTCGCCGCCTGGCATGGATTGCCGCTGGTGCAACCCATCCCCCTCGCGCTCATCGTAGTC
CGCAATAGGCAAGGATAGTCCGGGGTAAATATCGCACCACTCCCCCTGATATATCTCACC
CCTGAACAGAATAGCGGCAGGATACGCCCACTTCCTCCACCGGACTCCCCCATGTCTACC
CCTTCGCTATCCGTCGCCGCCGCGCCCGTGACCGCACCCTCCACCCCGCTGGTGCTGGCA
ATGGCGGCCGGCGCCGGCTTCTCGGTCGCCTCGCTGTACTACAGCCAGCCGATGCTGGGC
CTGATCGCCCAGGACCTCGGCGCAGGCGAGCGCGCCGCCGGCCTGGTACCGACCCTGACC
AAGCTCGGCTATGCGCTGGGCATCCTGCTGCTGGCACCGCTGGGCGACCGCTTCGACCGC
CGCACCCTGATCCTGTTGAAGTCCGCGTTGCTGGCACTGGCACTGGGCGCCGCAGCGATG
GCCGGGCACCTGCCGGGGCTGCTGATGGCCAGCCTGCTGGTCGGGCTGATGGCCACGCTG
GCACAGGACATCGTGCCCGCCGCTGCGGTGCTGGCGCCGGATGCACAGCGTGGCCAGATC
GTCGGCCGGGTGATGACCGGCCTGCTGCTCGGCATCCTGCTGTCGCGCGTGGTCAGTGGC
GTGGTGGCTGAAGCATGGGGTTGGCGCACGCAGTTCGTGCTGGCCGCGGTATCGGTGGCG
GCGATGGGCGCGGTGATGGCGCGCGCGCTGCCGCGTTTCGTACCGACCAGCACGCTGCGC
TATCCGGCGTTGTTGGGTTCGTTGCTGGCGTTGTGGCGCGAGCAGCCGCAGCTGCGCCGT
GCGGTGGCCAGCCAGTCGTTGCTGGCAGTGGGCTTCAGCGCGTTCTGGTCGACGCTGGCG
CTGATGCTGCATGCCCGCCTGGGCCTGGGCAGTGCGGCGGCGGGTGCGTTCGGTATCGCC
GGTGCGGCCGGCGCATTGGCTGCGCCGTTTGCAGGACGTTTCGCCGATCGCCTGGGTTGC
CATGCGGTGGCGCGGCTGGCGATCGCAGTGGCGCTGCTGGGTTTCGGGCTGCTGCTGGCC
GAAGCCTGGTTGCCGGCCGCCGCGCTGCTGCCGCTGCTGGTGGTGAGTGCGCTGCTGTTC
GACTTCGGTTTCCAGTCAGCGCTGGTGGCGCACCAGACGCTGGTCTATGGCCTGGTGCCG
CCGGCCCGCAGCCGCCTCAATGCGCTGCTGTTCACGGGCATGTTCATCGGCATGGCCGCC
GGTGGTGCGCTGGGCAGCCTGGCGCTGGCGCAGTGGGGGTGGCACGGCGTGGCCTGGCTG
GCGGTGGTGTGTGCGGGCAGCAGCCTGCTGCTGCGCTTGAAGTAAGGGGGGGTGTTTGGC
AGGGCTTGCAGCCCTGCACCTGCGGTAGTGCCGGCCGCTGGCCGGCAACAGCACAAACAG
CGGGTTTACTGTAGGCAGGCGGGTGGGACCGATTGCGGGGTGTCAGCCGCATGGATGCGG
CTGACAAGCTTACAGGGACGTACTTGCAGCGTCCCCGCACTCCGACACCGCCGCGCCATC
CCACGGAGAGCCCGCTTTTGATTTTGCTGTTGAGGTTGCCGGCCAGCGGCCGGCACTACC
GCGAGTGCAGGGCTGCAAGCCCTGCCGAACAACCCCTTAATCGTGCCCGCTGTCGTCCAG
GCTGATGATGCCGCGCCGCAGCGCCTGGGTCACCGCGTGCGTGCGATCGCCCACGCCCAG
CTTGTCCATCAGGCTCTTCATGTGCGCCTTCACCGTCTGCTCTGAAATCTGCATCCGCTC
GCCGATGCGCTTGTTCGACAGGCCACCGGCCACGTGCCGCAGCACTTCGGTCTCGCGCGG
CGACAACCGGTCTTCCACCACATGCGCGGCGATGCTCGCCGCCACCGCTGGTGGAATCGG
CGCGCGCCGGCCGCCCGCAACCATGCGGATCGTGTCGACCAGCTCGTGGCGCAGCATGTC
CTTCAGCAGGTAGGCGCTGGCGCCGGCCTGCAACGCCCGCACCGCACGTACGTCACCGCG
GTAGGTGGTCAGCACGATGATGCGCGCGCGCGGGTCCATTGCGCGGATCCGCACGATGGC
CTCCACACCATCCAGGCGGGGCATCTGCAGGTCCATCAGCACCACGTCCGGCTGCAGCTG
CTGATAGTGTGCGATGGCTTCCTCGCCGTCGGCGGCTTCACCGAGCAGGCGCAGATCGGG
TTGTGCGCCCAGCAGGGCGGCCAGGCCGTCACGCAGCAGCGGGTGGTCGTCGACCACCAG
TACGCCGATCGGGGCAGGGGTTTCAGTCATGGCTCGTTCTACTCCAGGGCCAGCGCCAAC
GTGATGGGCGGTGGTGATACAGGCGCCGGGCGGGAACTGCCAGCGCGACTTCGGTCCCCA
GCCCGGGGCGGGTCCACAGCTGCAGTTCCGCGCCAAGGCGCTGCGCGCGCTCGCGCATGC
CCTGCAGGCCCCAATGGCCATGGCCGGCATTTTCGTCGGCGATGCCCACGCCATCATCGC
GTACGTGTAGAAGGAAGCACCGCGTGCCGTAGGACAGCTCCACTTCGATGGCGCTGGCAT
TGGCATGGCGCAGCGCGTTGCGGATCGCCTCGCGTCCGATCAGGAACACTTCCTCGGCGG
CATCGGCCTGCAGCGGTGGGTGGGGGCCTTCCACGGTCAGGCGCAGCGGATTGGTGCCGT
GCCCGGCATACTCGGCGTGCACATCGGCCAGTGCCGAAGCGAGGTCGTGACCCGCGAACG
GCCCCTCGCGCAGCGCATTGACCCGCTCGCGGCCCTCGGCCAGGTTGCGCTCGGCCAGCT
GCATCGCCGACTCCAGCTGGCTGCGCACCGGCTCGGGGGTCTGGGGTGACTGGCTGATCG
CATGCAGGCGCAGGATAAGGCCCTGGCTGCCCTGCAGCAGGGTGTCGTGCAGGTCGCGCG
CGATGCGTTCGCGTTCGCCATTGCGTTCCTGCAGGCGCGCACGGAACAGCGCGGCCAGCT
GCCCGCTGCGGATGCGTACTGCCAGCACCAGTAGTGCGAGCACGGCGGCGGTGCACAGCA
GTTTGAACCACACGGTCTGGATGAAGGTAGGCGCGATGCGGAAGCTGCGGCTGGCCGGTG
CGGTGCTCCAGATGCCGTCCTCATTGGCGGCTTCCACCTCGAACCGGTAGTTGCCTGGCG
CGAGGTTGGTGTAATACGCGCGGGTGCTGCTGCCCGCGTCCTGCCAGCCATCGTCAACGC
CGGACAGGCGATAGCGGTAGCGGTTGCGTTCCGGGCGTGCCAGCGACAGCGCCACGTAGT
CGATCTGCAGCTGGCTGGTGCCGGCGGGAAGGCGCAGTCCATCGCGTAGCGGCTCGTGCT
TGCTGCCATACAGCACTTCGCCGATGCGCACGCTGGGGGCCATCGAATTGACATGGGAGC
GGGTAGTGTCCAGCCAGGCCAGGCCCTGGTTGGTGGCCAGCCATAGCAGGCGGTCGTCGG
CCAGCGTCGCGGTTGCGATTGGTCCACTCTGCAGGGCAATGCCAGGCATGCCGTCAATCG
CGTCGAACAGGCGTGGCGTGACCGGTAGTCCGCTGCGCAGGGCGCGGCGCAGCTGCCCGC
TTTCCATCCGCACCAGGCCACGGCTGCCATTGAACCAGAGGTGTCCGTTCGGATCGGCGA
CCATGCCGGTGATGCCTTCCAGGACGCCGGCCATGTCGGTGCGCACCGGAACGAAACGTC
CAGTGCCCAGCCGCGCAGCCAGCCCGGCTTCGCCGGCGACCAGCAGCAGGTCCTGGTGAT
GCAGCATCGCCGTGATCGGCCCCACCGACAGGCCCTGGCTGGCATCGACGCTCTCGATGT
```
