## Supplementary Table S1 and Table S2 for "*Stenotrophomonas muris* - First discovered as an urgent human pathogen with strong virulence associated with bloodstream infections": WGS-data-S1.txt (part 6 of 6)

```
GGTTCGCACTCATCCGGCGCAGGCGGCCGTCGGCATAGCCAAGCAGCAGCTGGCCTTGGG
CATCCAGCGCCAGCGACGAGCAGGCCTGTTCGGGCAGGCGGACCTCGCGCTGCCACTGGC
CGTGCTGGTAGTGCAGCACCCCGCGTTCGCCGGCGCACACCCAGGCCTGCGCGTCGTCAG
GGAACAGCAGCGCATGCAATGGTTGCCCGGTGAACGGGGCCGGCAGCGGGATCAACGAGG
TGTGGCCGGCGACCGTGCGCGCAAGATTGACCCAGTCGAACTGCCAGATCGGCGTGGGTG
CCTGGCGTGCGGCGGCCTGCAACTGCGTGGCGCTGCCATCCAGCAGCGTGCGTCGCAGAT
CGTAGGGCTTGAGGTCTTCGCCATAGCCATACACGCGGCCATCGCTGGCACGCACCAGCG
AGCGGTAGGGATCGCTCGGGCCGACCACCAGGGTGTGCACGCTGCGCGCGCGGAAGCGGT
TGAGGCCGAGATTGGTACCGACCCAGAGATTGCCTTCGCGATCGACGATGATCGGCACCG
CCGAGGTGGCGGTGAGTCCGTGCGGCGAATCGAAGCGCTCCATGCGTACGGCCCGGGTGC
CGTCGAAGGTGATACGGGCAACGCCGCCGTGCGGGCTCATCGTGGCCCACAGCGCGCCAT
CGGCAGTGAACTGCAGGCGCGCAGCAACCAGTTCCGGAAGACGCCGCGCTTCACGTTCGC
TGGCCGCCAACAGGCCCTGCGCGTTGGCCAGGGGCAAGGTGCCGCGCACCCGGTCGGCCA
GCCACACTTCGCCCTGCGGGCTTTCGGCCAGCGTCGCCATCTGCGAGACCGCGATGCCGG
TGTCTTCGAACGCGGCCTGGCCGGCCGCACGCATCCAGACCTTCAGGTCGGCCAGGACCC
AGAACGTGTCCCGGCTGTCGTGCAGCAGCCACTGCACACGGCGCTCCGGCAGCCCTGCAT
TGGCCTGCAGTGGCTGCCAGCGTTGTCCATCAAAGCGGCGCAGCCCGCCATTGATCGCCG
CCCACAGCTGGCCCCCGCGATCCTGGCTGAAGTGCGGGACCACACCGACCGGCACTCCCT
GTTCGCGGCCATAGCTGTGCAGCCGCCCCTGCGCGAACCGGCTGATGCCGGCCTGGAAGT
AGCCGATCCACAGGGCGCCATCGCGGCCCTGTGCCAGCGTGACCATGTTGGTGGACGGGA
ACTGGCTGCCGACGGGCGCCGCCTGCCGTTCGAAACGACGGCCATCGAAGCGGTACAGGC
CCGAGCCCGTGGCCAGCCACAACAGGCCGTCGCGGTCCTGGGCAATGTCCCAGATATCGC
CGGGCGCGCCCTGGCCGACCCGCCAGGCAGTGTGCTCGAAATCGGGCAACCCGCCGCTCA
CCGGCGGGCGCTGCACGGCAAGGGCGGGCAGGGCGGTCAACAACAGCAGGCACGTCAGCA
GCGTCGGCAAGCGACACAGGAACGGGAAGGGGCGGCCTCGCATGGCGCGCATTCTGGCAG
GTGTGGGGCAGCCCGGGGTGACCCGAACGGGGTAGGCGGCATGCGCCGGCGTCGGCTATC
ACGCCGGCATGTCCCCTGGAGCCCCGCCATGCAGCGCCTGTTCGTGATGTTCCCCGACCG
CGGTCCGGGCATCGGCCTGCTGTGGCTGCGGCTGTGCCTGGCCGCCGCGCTGTGCACCTC
TGGCCCGCATGCGGGCGGGTGGTCGGCGCTGTGCCTGCTGGCGGCGGCCATGCTCATGCT
GGGCGTGTTGACGCCACTGGCAGTGCTGCTGGCGGCCGTGGGCATGTTCGCGCAGCAGGC
ACCGTGGCCGCTGGTGGCGTTGCCGCCGGCGCTGCTAATGGTGGGGCCGGGGGCCTATTC
ACTGGATGCGCGCTTGTTCGGGCGCCGCCTGCTTGGCCGTCGGCCTCCCCCATTCGGGTA
GGTGCTGGCCTCGACCGACGGGGGTAGGGCATCGCGCAGCGGCCACGCACCATGGGGCAC
CCCCTCGCGGCGTCCCGCATGGCCACCGTTTTCCCGCCTGATCCGCCCGCCGCATCACTG
GCACCGCAGCAGGCTGCCGCGTTGCAGCGCGCCCTGCGCTATGTCGATGCGCACCTGTCG
CAGCCGCTGCGGGTGACCGAGCTGGCGGCAGCCGCCTGCGTCAGCCGCTTCCATCTGGTG
CGCCTGTTCCGCACCGGTACCGGCGCCAGCCCGCTGCGCTATGTGCGCCGGCGCCGCATC
GAGCGTGCGCGCCAGTTGCTGCCGGGTGCGCAGCTGCCGATGGCCTGCCTGGCCCAGCAG
TTGGGCTTCTTCGACCAGAGCCACTTCGTCCGCAGCTTCCGCGCGGAGACCGGCTGCAGC
CCCGGCCAGTACCTTGCCGGCGATGCGGCCCTGTTGCTTCCCCTTGATCGTGTTTCCAAC
GGAGTCCACCCATGAGCCTTGCCACCGCTACTCCCGCCCCGGCGCTGCTGTCGCCGACCG
ACCATGCCCTGGTGCTGATCGACTTCCAGTCGCAGATGGCGTTTGCCACCCACACCATCG
ACATCTCTGCGCTGCGCAACAACGTGTCGCTGATCAGCAAGGGTGCCAAGGGCTTCAACG
TACCGGTGGTGCTGACCACCGTCGCCGAAACGTCGTTCTCCGGCCCGATGTTCCCCGAAC
TGCCGCAGATCTTCCCGGGCCAGACGGTGTTCGACCGCACCTCGATGAACACCTGGGAAG
ACCAGCCGGTGATCGATGAGATCAACCGCATCGGCAAGCGTCGTCTGGTTGTTGCTGGCC
TGTGGACCAGCGTCTGCATCGTCGGGCCGGCGCTGTCGGCGTTGGCGCAGGGCTTCGAGG
TGTATGTGATTACCGATGCCTGTGGCGATGTCAGCGAAGAGGCGCACGAGCGTGCGATCA
CACGCATGGTGCAGGCCGGCGCGGTGCCGATGACCAGCGTGCAGTACCTGCTTGAGCTGC
AGCGCGACTGGGCACGCGGTGAAACCTACGATCTGACCACCGGCATTGCCCGCGACCATG
CTGGCGGCTACGGCATCGGCATCCAGTACGCCAAGAGCATGTTCGGCGCGCAGGAAGGCG
GGCACTGAGCATGCTGGCCGGCCATGGCCTCGACCTGGCCCTGCTGATGCTGCGTGTGGC
GGCAGGAGGCTTCCTGCTGCCGCACGCGCTGGGCAAGCTGTTCGGCTGGTTCGGTGGGCC
GGGGCTGTCCGGCTTCGCTACCGAGCTGCGCGGCTTCGGGCTGCCAGCGGTGGCACCGTT
GCCGTTGCTGCTGGCGCTGCTGCAGGTGCTGTCCGGGCTGGCCGTGCTGCTGGGATGGCA
GACCCGCATCGCCGCGCTTGCAGCGGCCGCCTTCATCGGTTTCACCGTCCTGTTGGCCCT
GCCCAAGGGCTGGTTCTGGATGCGCGGTGGCAGTGAGTACCCGTTGATGTGGACCACGGT
ACTGCTGGCCATCGCGCTGGCCGGGCCCGGCACCTTGGCACTGGACGTCCATCGTCTTCC
GGGAGACCTCGCATGAGTCACGATCCACTCGATCACGGCCGCCGCAATGTGGTGCTGGCC
AGTGGCGCTGCCGTAGCGCTCGGCCTGGCCGGCCGCGCCGGTGCCGCACTCGATTCCACT
TCCAAGGAGCGTCGCATGAGCACGCTGGTCATCCGCAATGCCCGCATCACCACGCTCGAC
CCGCAGCAGCCGCATGCGCAGGCGCTGGTCGTGCAGGAAGGACGCATCGTTGCCGTCGGC
AGCGATGAGGAGATCATGCGCGGCTGGGGCAATGAAGCGACCCTGATCGACGCCCAGGGG
CGGCGCCTGCTGCCCGGCCTCAACGACAGCCATACCCACCTGATCCGTGGTGGCCTGAAC
TACAACCTGGAGCTGCGCTGGGACGGCCTGCGATCGCTCGGCGACGCGCTGGACATGCTG
AAGGCCCAGGTCGACCGCACGCCCGCACCGCAGTGGGTACGCGTGGTCGGTGGCTTCACT
GCCGCGCAGTTCAACGAGAAGCGCCTGCCGACGCTGCAGGAGCTCAACGACATCGCGCCG
GATACGCCGGTGTTCCTGCTGCACCTGTACGATCGCGCGCTGCTCAACCGTGCCGCGCTG
CGCGCCTGCGGCTACACCAAGGACACGCCGGATCCGCCGGGCGGGCAGATCGTGCATGAT
TCACTGGGCAACCCGACCGGACTGCTGCTGGCCAAACCGAATGCGCTGATCCTCTACGCG
ACGCTGGCCAAGGGCCCGCGCCTGCCGATCGAGTACCAGGCGAACTCGACGCGTCACTTC
ATGCGTGAACTGAACCGTCTCGGCATCACCTCGGTGATCGATGCCGGCGGTGGCTTCCAG
AACTATCCCGAGGACTACCAGGTCATCGAGCAGTTGCATCGCGATGACCAGCTGACAGTT
CGCATTGCCTACAACCTGTTCACCCAGAACAAGGGCAGGGAAGTGGACGACTTCCGTGGC
TGGAGCGAGATCCTGCAGCCGCGCCAGGGCGATGACCTGCTGCGCCACAACGGTGCCGGC
GAGATGCTGGTGTTCTCAGCGGCCGACTTTGAACTGTTCAACGAGCCCCGCCCGGAACTG
CCGCCGGAGCTGGAGCCCGAACTGCACGACGTGGTGAAGCTGCTGGTCGAGAAGCGCTGG
CCGTTCCGCATCCACGCCACTTACGACGAGAGCATCACCCGCATCCTCGATGTCTACGAA
CAGGTCAACCGCGAGGTGCCGTTCGATGGCCTGCACTGGTTCATCGACCACGCCGAGACC
ATCACCCCGCGCAACATCGAACGCATCCGTGCGCTGGGTGGCGGCATCGCCGTGCAGCAC
CGCATGGCCTACCAGGGCGAAGCCTTCGTCGAGCGCTACGGCGTACAGGCGGCGCGGCAT
ACGCCGCCGGTCAAGCGCATGCTGGCCGAAGGCGTGCCGGTCGGTGCCGGTACCGATGCC
ACCCGCGTGGCCAGCTACAACCCGTGGGTGGCGTTGTCCTGGCTGGTGACCGGGCGCACC
GTGGGCGGGCTGGCCCTGTATGGCGATGAGAACCTGCTCGAACGCGAGCAGGCGCTGCGC
CTGTGGACACAGGGCAGCGCCTGGTTCTCCGGTGACGAAGCGGTGAAGGGCACGCTGAAA
GCCGGTCAGCTGGCCGACTTCATCCTGCTCTCGGCCGACTTCTTCCGCGTGGATGACGCG
CAGATCGCCGACATCACCAGCGTGCTGACCGTGGTCGGCGGACGCATCGTGCATGCAGAT
GCCGACTATGCAGGGCTGGCGCCGCAGCTGCCGCCTGCGATGCCGGACTGGTCGCCGGTC
AACCGGTTCGGTGGCTACCACGTCGGCGGTGCGGCCACCGGGTTGGCCACCACCCATCGC
CGCCATCACGGCGTGGCCTGCAGTACCCACGGTGCGCACGGGCATGCCGCGCAGCACGCG
GCGCCGACCAATGACCTGACCGCGTTCTGGGGCGCGATGGGATGCTCGTGCTTCGCTTTC
TGAGCCTGGCGCTGCTGGCCGTGCCATCGCTGGCGCTGGCGTGCGGGGGGGGGCGCTGCA
CTGACGCCGGTGACGGTCAATTGCAGTGGGATGCGTCACTGCGCCTGCGTGGCCTGTACT
ACGATCCGACCCGGTTCGGTATCGGTGGCAGCGAAGATGGCCATGGCCTGCTGCGTGCGC
TGGCCTCGGCCACCTATGTGGAGGACCGCTGGCAGGCAAAGCTGCAACTGGGCGTGCATG
CCGAGAATGGCAAGGCCGGCGGCCCGGGCCGCACCGACCGCAGCGCATTGGACGTGCAGC
AGGCGTACTGGCGCTGGCAGCGCAGCGGCTTCCACCTGCAGCTCGGTCGGCAGGAAGCCG
GCTACGGAAGCTCACGGTTGTTGTCGGTGCGCGATGGGCCGAACATCCGCCTGGCCTTCG
ATGGTGCGCGCCTGGGCTGGAAGGGCCGCCTCGGCACGCTTGATCTGATGGCACTGCGAC
CGGTGCAGAACCGGCCGGGTGCCTTTGATGATCGAGGGGAACACGGTGCCCACCTGTGGG
GTGCCTACGCCACCACGGCACGCGGGCAGGGCGCGGGACAGTGGGACCTGTATCTGCTCG
ACTATCGCCGCGAGGGTGCGCGCTTCGCGGCGGGCTCCGGCATCGAACGCCGGCAGACCG
TGGGTACACGCTGGTTCGGCCAGGCCGGTGCACTGGACTGGAACAGCGAGCTGGTGGCGC
AGGGCGGTGAACTGCGAACGGCCGTCGGCACGCTCGATATCCGCGCCTGGACGCTGGCCA
CCGATACAGGGTGGCGCTGGACGGAGCTGCCGCTGCAGCCGCGTCTGGGGCTGAAGGCCG
ACATCGCCAGTGGCGATGGCAATCCGCGTGACGGCCGCCTGGGGACCTTCAATGCACTGT
TCCCGAAATCGGCCTACTTCAGCGAGGCCAGCCTGCTGGCCCCGGCCAACCTGATGGACG
TGCAGCCGACCCTGAGCCTGCGCCTGCACGACACGGTGACGACGGAGCTGGGCGTACAGA
TGGCCTGGAAGCATCGTCGCGCCGATGCGGTCTATACCACGTCGGCGCCGTTGGTGGCGT
TGCCAGGCAGTGCCGGTGCTGCGCGCCGCATCGGTAATCAATACAAATCCGAAACCCGCT
GGCAGGCCAGCGAACACTGGCAATGGCAGCTGCAGCTGGCCTGGGTCGATGCCGGTCCTG
CACTGAAGCAGGCCGGCGGCCAGGACACGCTGTTCGCCTCGATCGTTGGAGCATGGCAAT
GGTGAACGCAAACGCGTCGCAACCCTCCGCACAGGCCGCAGGTGCCTGGTCCCCGCTGAA
GATCCAGATGTTCCGTTCGATCTGGCTGGCAATCCTGGCCAGCAACATCGGCACCTGGGT
CAACGACGTGGCCGCCGCCTGGGTGATGGCCGAACGCACCGGTTCGCCGCTGATGGTGGC
GCTGGTGCAGTCGGCCACAACGGTACCGATCGTGCTGTTGGCACTGGCGGCCGGAACGCT
GGCCGACATTGTCGATCGCCGGAAGTACCTGTTGGCGACCCAGGGGTGGATGCTGCTGGT
GGCCGCAGTGATGGCCGCGCTGACGGCGATGGACATGCTGACCCCGCAGTTGCTGGTGCT
GTTGACCTTCTGCATGGGCTGCGGTGCGGCAATGGCGATGCCAGCGCAGGCGGCGATTGT
GTCCGAGCTGGTGCCGCAGCCGATGCTGGCCTCGGCGGTAGCCCTGAACTCGATCGGTAT
CAATATCGCGCGTTCGATCGGCCCGGCCATTGGTGGCGTGATCGTGGCGCAGCTGGGTGC
GGTGTGGGCGTTCGGCTTCAATGCCATCACCTTTGCCGCGATGCTGTTCGTGGTGTGGGG
CTGGAAGCGTGATCCCAAGCAATCCAGCCTTCCGCCGGAAGGTTTCGGTGCCGGCTTGAA
GGCGGGCCTGCGCTATGCCAGCCGCGCTGGACGCCTTCAGGCCGTGCTGATCAAGTCGGT
GGGCTTCTTCTTCTTTGCTGCGGCGATGAATGCACTGCTGCCGGTGGTGGTGCGCGGCCA
GATGCAGGGTGGGGCGGGGCAGTACGGCATGCTGCTGGGTTGCATCGGTATCGGTGCAGT
GGGCGGGGCCTTGCTGCTGCCGAAGCTGCGCGCGCAGCTGGATCGCGACCTGCTGGTGCT
GCTGGCCACGCTGTCGCTGGCGCTCAGCCTGGTCGGGCTGGCGCTGACCCGCAGCTGGTA
CGTGCTTCCGGCTGTGATGCTGGTCAATGGCTTCGCCTGGATCACCGTGCTGTCGTCGCT
GCAGATCGCCGCGCAGACGGCGGTGCCGGCATGGGTACGTGCGCGTGCGCTGGCGCTGTA
CATCATGGTGTTCTCGGCCGGCATGGCGGCCGGTGGCCTGAGCTGGGGCGCGTTGGCACA
GCGCACCTCGCCGGAGCTAGCGTTGCTGGTGGCTGCCGCAGGTGCGGTGATCGGCGGACT
GCTGGTGTGGCGCGTGCGGATTGCTGGCACCGAGGATCTGAACCTGCGTCCGGCCGGGCA
CTGGCCCGCACCCGAGCTGTCGGTGCCGGTGTCGAACGATCGCGGCCCGGTGCTGGTCAC
CATCGAGTACCGCATCGACGGTGCTGATCGTGCCGCGTTCCAGTCGCAGATGCGCGCGCT
GGGCACGATCCGCCGCCGCGATGGCGCGGTGGTCTGGGGCGTGGTCGAGGACGTGGCCAG
TCCAGGCATCCACCTGGAGTATTTCGTGACCCCGTCGTGGCTGGAGCACCTGCGCCAGCA
CGAACGCATCACCGCTGATGACAAGGCCATCCAGGAAGTGTTGCGGGAGCTGCATCGCGG
TGAGCGTGCCCCCGTGGTGCGTCACTTCGTGGGCGGGCATGACCCGCTGCCTGCCGCCGT
GCCGCATCACCACACCGACATCTGACCCGCCGGTGGTAGAGCCGGCCGCTGGCCGGCTGT
GCGTGATCACGATGGGTGATGGGGTTGCCGGCCAGCGGCCGGCACTACCGAAGCAGAGGC
CGCCGGCCGGCTGTGCGTGATCACGATGGGTGATGGGGTTGCCGGCCAGCGGCCGGCACT
ACCGAAGCAGAGGCCGCCGGCCGGCTGTGCGTGATCACGATGGGTGATGGGGTTG
>contig00053 len=12471 cov=31.0 corr=0 origname=NODE_53_length_12471_cov_30.994903_pilon sw=shovill-spades/1.0.4 date=20220914
GGGGGGCCCGCCACCCCTCGCTGGTGTTGGGGGGGCCCCCCGCCCGGCACTACCATGCCG
CTCTTGCTCCCTTTCACGCATCCCCCCCCCCCCGCCCCTTGACCTCAACCAATGTTGAGG
TGCGATAACAGTCTCCCCACGGCCAGCCCTCTGGCCTTCCCCACGGAGATTGCTTCAATG
TCGTACTCGCTTCCCCCGCTCCCCTACGCCTACGACGCCCTTGAGCCGCATTTCGATGCG
CGCACGATGGAGATCCACCACAGCAAGCACCACCAGACCTACGTCAACAACCTCAACGCC
GCCACCGAGCAGGCAGGCATCGCCGAGCAGCCGGTCGAGGCGCTGATCGCCAACCTCGAT
GCCGTGCCCGAGGCGCAGCGCGGCGCGGTCCGCAACAACGGTGGTGGCCACGCCAACCAC
AGCCTGTTCTGGACCGTACTCAGCACCCACGGTGGTGCACCCGATGATGAGCTGGCCGCC
GCCATCGACCGCGATCTTGGCGGCTTCGATGCCTTCAAGGACGCCTTCACCAAGGCGGCG
CAGACCCGCTTCGGCAGCGGCTGGGCCTGGCTGACCAGCGATCGCGATGGCCGCCTGCAG
GTGGAAAGCAGCGCCAACCAGGACAGCCCGTTGATGGGTGCAGCCGTGGGCCTGTCGGGC
AACACCCCGATCCTCGCACTGGATGTCTGGGAACACGCCTACTACCTGCACTACCAGAAC
CGTCGCCCGGACTACATCGGTGCGTTCTTCAACATCATCAACTGGGCCGAGGTCGGCCGG
CGCTACCGCCAGGCCAGGGCCTCATGAGCGGCGAGACACTGCCGTACGCCGGGCCGTGGG
CGGGGGTATTCCCCGCCCCGGCGCCGGTGCCGTCGGTCGAGATGCCGCCGCGTGCACTGC
GGCGGCTGCTCGGCCACTTTCCTACCGGCGTGGCCATCGTCTGCGCACGCGATGCGCAGG
GCAAGCCCATCGGCCTGACCATCAATTCGTTCGTGCCGGTGTCATTGCAGCCGCCCCTGG
TGCTGTGGAACCTGGCGTTGCACGCGCAGAGCCTGTCCACCTTCCAGAGCGCCACCCGCT
TTGCGATCAGCGTGCTGGCGGCCGACCAGGAAGCGCTGGCCCGGCGCTTTGCCGATCCGC
AGGTACGCAACCGCTTCGACGGCCTGGCATTGCTGGATGACGACGAGGACGCCCCGCCAC
GCATCGCCGGTGCGGTGGCCCATCTCACCTGTACCCGCCACGCACAGTGGCCGGTGGGCG
ATCACCTGCTGCTGGCCGGCCGCATCATCGAAGTGCACGAGAACGGCGGCGCGCCGCTGC
TGTTCCATCGGGGCCGCTTCCAGCCCGGCCCGGCCGAGCTGCTGGTGGAGGTGCGCTGAT
GAACATTGAAGCTCTGGAATGCATGCTTGCCGACGGCAAGGACGGCGCGCTGCTGCGCTT
CGGCCTGGGCAAGGGCTGGCTGGATGCCGGCAACCCGGTGCGCGCGGCGACCCATCTGGG
CCGTTGCGTGGTGCTTGATCCGCAATACTCGGCGGCGTGGAAGCTGCTGGGCAAGGCCTG
GCTGGCCAGTGGCCAGCCGCAGGCGGCGCGCGAAGCATGGCAACGCGGCTTGAGCGTGGC
CGGCAGCAAGGGCGACCAGCAGGCACGCAAGGAAATGCAGGTGTTCCTGCGACGCCTGGA
CCGCGAGCAGGCGGACCTGGCGAAAGCGGGCTGAGTCGATCAGCCCGCGTTGGCCGATGC
CGGTGCGGACATGATGTCCGACATCGGCAGGCGGCGCGGCTTGCTCGGGAACGCGTGACG
CAGGATGCGCCAGACCACCTGCCCGAACTGACGCGGCAGCGAGCCGTTGTTGTAGTGCTG
GCCGTAACGGCGGCAGATGTCCTTCACTTCCTTGGCAATGGCCGCATAGCGGTTGGCCGG
CAGGTCCGGGTAGAAGTGGTGCTCGATCTGGTGGCTGAGGTTGCCCGACAGCACGTTGAT
CAGGAAGCCGCCACTGATGTTGGACGAACCGCGCAGCTGGCGCAGGTACCAGTGGCCGCG
CGATTCATTGCGCAGGCATTCCTTCGGGAAGGTTTCCGATTCGGCGGTGAAGTGGCCGCA
GAAGATGATCACGTAGGTCCAGATGTTGCGCAGGCCGTTGGCGACCAGGTTGCCCAGCAT
CACGGTGAGGAAGAACGGGCCGGCCAGCAGCGGGAAGAACACGTAGTCCTTCAGCACCTG
GCGGGCCATTTTCCGCGCCACCGGGCGGGTCTGCATCCACATCGCACGGCCGCTGATGCG
GCCCTTCAGCCAACGGCCCAGGCGCAGGTCCTGCGCGGCCACGCCCCACTGGAACAGCAG
CGCGAAGATCGGTGCGATGATCGGCTGCAGCAGATAGAACGGCTTCCAGCGCTGTTCCGG
GAAGATGCGCAGCAGGCCGTAGCCGATGTCATCGTCCATGCCACGCACGTTGGTGTAGGT
GTGGTGGCGGAAATTGTGGGTCTTGCGCCAGTTGTCGGCGGTGGCAACGATGTCCCACTC
GTAGGTGTTGCCATTGAGCTTGGGGTCACCGGTCCAGTCGAACTGGCCATGCATGACGTT
GTGGCCCAGCTCCATGTTCTCCAGGATCTTCGACAGCGCCAGCAGCAGCGTGCCGGTGAT
CGCAGCCGGCCACAGCAGCGGCATCCAGAACAGCGGCGAGAACGCCGCCAGGAACAGCAG
GCCGCGCCCCCCCACGCCGAACCAGCGCACGGCGGCAGCCACGCGGCGGATGTAGCGGGT
ATCGGAGGCGCCGAGGCTGCCGATCACACGGTCGCGGATCGCATCGAGTTCCTCACCGAA
GGCATGCATCTCGGCGGTGCTCAGGGCACGGTCGGTAGCGCGGGTCATGGCAGGCGTCCT
CAGAGATCCAGGGTCAGGTCGGTAGTCGGTGCGCTCACGCAGATCCGCACCGGCTGTGCC
GATTCGGACTGCAGGTCGCCGGTGCGCAGATGGCGAGTGGCGCCACTGACGCGGTCACAG
CTGCAGCTGTTGCAGATGCCCATGCGGCAACCATGCTTGGGCTTGATGCCGTGGGCTTCG
AGGCTTTCCAGCAGCGAGCGGCCACGCGGCACGCTCAGCTGACGGCCACTGCGCGCAAGC
GTCAGCGACACCTCGCCTTCGCTGCTGGCATCGCGCAGCGGTGCCGGCGGGGTGAAGGCT
TCGGCCTGGAAGCCAGCCACCTGCTGCGCCAGGCGTTCACGCGCAGCAGCAACGAAGCCG
TCCGGGCCGCAGGCCAGCACATGGCGCTGCGCCAGCGGCGTGTCATCGCCGGCCACCTGC
AGATCATGGGTATCGATTCGCGCTGCCGGCGCCTCACCCTCGCGGGTGGTCAGCAGGTGC
ACGCGCAGGTTCGGATGCGCCGCGGCCAGCGCCTGCAGTTCATCACGGAACTGCAGATGG
GCGGCGGTGCGCTCCCAGTAGAACAGGTCCACCGGCGCTGCCAGCGGACGATGGCAGGCG
TCGCGCAACAGGCTGCGCATCGGCGTGATGCCACTGCCGGCAGCCAGCAGCAGCACCGGC
GCCGCGGCCGGCATATGGAATTCGCCGAAGGCGGCATCGAGGCGGAACAGTTCGCCCGGC
TGCGCATGGTTGACCAGATGCTGGCTGACCCGGCCGCCGTCGATCGCCTTGACGGTGATC
GCCAGTTCTCGCCGACCCAGTGCGGTGGGGCTGTAGCTGCGCTGCCACAAGCGCCCTTCA
ATCTCGACGCCGAGGGTGACGTGCTGGCCAGCGCGCATGCCGGCCCAGTGCCGGTTGGTG
CGCAGGACCAGGGTCGCCGCGCCCTCGCCGGCCGGCTCACGCCGGACCAGGCGGGCCACC
GGCTCGCGCAGGGTCCACAGGGGATTGAGCTGGCCCGCCCAGAAATCGAACAGCGACGGC
GAGACCCAGCGGTACGGAGAGAACAGGGACGGACGGACGACAGCGCTCATGAGCGAACTA
TACGGGCGCACATACACCTGTGTATACATGTGTATATTGAACCGGATTGGGTATGATTCA
GCCTCGCCCCACCGGAACCCCCATGGCCGCCGCCACCGCCTTGTCGACGCCCGAAGATGC
CAACAGCCCGGCCCGCCGTACGGTGAGCCGCGAGGATCTGCTGGCCGCCGCCCTGAAACT
GATCGGGCCGCACCGCAGCCTGTCCACGCTCAGCCTGCGCGAAGTGGCACGTGAGGCCGG
CATCGCGCCGAACAGCTTCTACCGTCAGTTCCGCGACATGGATGAACTGGCCGTGGCGCT
GATCGACGCCGCCGGCCGCTCGCTGCGCACCATCATCGGCGAGGCCCGCCAGCGCGCCAC
CTCCACCGCCACCAGCGTGGTGCGCGTTTCCGTGGAGACCTTCATGGAGCAGCTGCGCGC
CGACGACAAGCTGCTGCACGTGCTGCTGCGCGAAGGCGCGGTCGGCTCGGACGACTTCAA
GCACGCGGTCGAACGCGAACTGCACTACTTCGAGGAAGAGCTGCAGCACGACCTGGTGCG
TCTGGCCGCACTGGATGGCGCCGTACTGCATGCCCCGGAACTGGTGGCCAAGGCCATCAC
CCGGCTGGTGTTCGCGATGGGCGCCACCGCCATGGACCTGCCGCCGGAGAAGGATCCGGA
ACTGGTCGAGCAGATCTCCACGATGATCCGCATGATCATCGTCGGCGCCCGCACCCCCGC
CGCGTTCCGCCGCGGCTGATCAAGCTCCCCTGGGCCGGATCCCTTTCCGCAGGAAGGGGT
CCTGGCCCGCATCCCCCGACTCCATGGAGCCTCCCACGGCGCCGCCGTGCCGGGGAACTG
CGGGTGCCATCACAGAACTGCATTGCGAACGGGCAGTTTGGGCATCTTCCACGCGCCATT
CACTGCGCCCTCACGCACGCTGAATTATTCAGACCGCGCGCTCCATTCAGTTTGGTGAGT
TATTGAACGAGGTTTGAATCCGGCAAGTGCCGCTGCAGTCGTTTCAGATTAATTGTATGG
CCCAGGCAAGACCCGATCCGCACAGTGCCGCCTCCGGCCCTGCGGATGCAGGTCCCACCC
CAATGAGCTTCAAGGAGAAACACCCATGCGCATGATGCAGTTCACGCCGAAGTTTCCTTC
CACTTTCGTCCATTCGCGGTTGGCGCTTGCACTCGCCGGGCTGATTCTCGTGCCCTCCCT
GGAGGCCGCGGCCGTTGATCTGACCAACGGCGCATCCGCTACGGTCGTTCCGGGCCATGT
CTGGGTCGGGCAGGACTTCACGCTCCGTGGCAATTCGCAGCTGACCGTCGACGGCACTCG
CGTCGGCTCAGTAAATTCGCAAGTTTCGACACTCACCCTCAGCAACGCATCCGCCGGCCA
GGTCACGTTGACGGATTCCGTCGGCGACATCCGAGGCAGCACGCTGGTCGGCCTGAACAC
TGGTGCAGTACTGTCCAACCCGGCATCGGCGCGCACAGTCATCACCATTTCAAACAGCCG
CGTCGAAAGTCCTTTCACGGCTTCGCGCATTTCGGGCGGCGGAACCATCCGTGCCTCATC
GACGGCCTTTGCTGGCAATGTGCACGGCGTCGAGATACTGGCGGGCATTCTGGAACTGCG
CAGCGGTTCTTCCGTCGTTGGCGCGCAGGATGGCATCTACAGCCGACTCAACGCTGGCGG
CCAACCCGCCATCGGCCCGGATGGGTGGTACGTACTTGTCGATGGCTCTTCGGTGGAAGG
AACCGCTGGCGCAGCGCTCAGCGCGCAAGCCGTGGGCTCAACTCCGCAGGTCAACCGCTT
CGTCGTGCAGAACGGCGCCACGCTGAAGGGTGGCAACGGCAACCTCCTGCAGGCCAACGC
AGGTGCCCTGTTCGACTTTACCGGCCGAACTTCCACGCTGGCCGGGAACTTCACCATTGC
CGATACCGCCACCGGCACGCTGCGCTTCCTTGACGGCCTCGACCTCACCGGCCGCATCCT
CGGCCCAGCCGACGTCATCGTCGACCAGGGCGGCCGCTGGACACTGTCCGGCGACAGCAA
CACCGGCAACCTCACTCTGGGTGCGGGAAGTGACATTTTCCTTGGTGCTGCAAACACTGC
GGCGTATCCGCAGCTGACCGTCAACGGCAACTACACCGGCAATGGCGGCACCCTGCACTT
CAACACGGTGCTGGCCGGCGACGACGCAGCAAGCTCGCGCATGCACGTGACCGGTGATAC
CAGCGGCACCACCCAGGTCACCGTCAACAACATTGCCGGTGCTGGCGCACAGACCGTCAA
CGGCATTCCGCTGATGCAGGTGGACGGTGCCAGCAATGGCCACCTCGCACTGCAGGGCCG
CGCCATCGGTGGCATGTACGAGTATTTCCTGCGCAAGGGCACGCCGGGCGCCAACAACGG
CAACTGGTACCTGACCTCGGCCTACACCGGCAATCCGTGCGATATCAATCCGTCGCTGCC
GGAGTGCACGCCGGTGGACCCGGTGGATCCGGTCGACCCTGTGGACCCGGTCGATCCCAC
CGATCCGGTCGATCCGGTCCCCGTGCTGCGTCCGGAGCCGGGCGCGTACCTGGCCAACCA
GGCCGCGGCCGTGCAGATGTTCCAGCTGCGCCGCCATGACCGCGGCGAGCCCGGCTTCGA
CCGCGCCCGCATCGGCAGCTGGGTGCGCGCCGGGCGTGACCAGCTGCAGGCCAACGTGGC
CGGCCAGGTCGACGCCCGTACCCACATCAACACCCTGCAGCTGGGCAGCGATGTCTGGCG
CTGGGGCGATGGCCGTGGCCAGGCCGGCGTGATGCTCGGCACCGGCGAGGCGACCACACA
GGCGGTGTCGACGCTGAGCGGTTATGGCACCCGCGGCAAGATCAAGGGCAAGTCGGCCGG
TGTCTACCTGGGCTGGGTGCAGGATGCACAGAGCAGTGCCGGCCTGTATGTGGACGGCTG
GCTGCAGGCGGCGCGCTTCGACAACGAGGTGCAGAGCGAAGGCATCGCCCGTGAGACCTA
CGACTCCAGGACCCGCAGTGCATCGTTGGAAGCCGGTTATGCCTGGGCCATCCGCAGCAC
TGAGGCCAGCACGCTGTACCTGCAGCCACAGGCGCAGCTGACCTGGACCGACTACGACGG
CGACAGCCTGGTCGAAGACAATGGCACCACGGTGGAAGACGGTCGCGGCGGCGGCCTCAA
CAGCCGCCTCGGCCTGCGCCTGTTTGGCCAGAGCACGCTGCAGGGCAACCGCGTGCAGCC
GTTCCTGGCAGCGAACTGGCTGCGTGGCCAGCGCGATGAGGCCATGCGCTTCAACAGCGA
GTCGTTGAGCGCGAAGACGCCGGAGAACCGTTACGAAGTGCAGGCCGGTGCCCAGCTGCA
GCTGGGCCAGCGTTGGAGCGCATGGGGTGACCTGCGTGTGCAGCGTGGCGACAGCGGCTA
CCGCAACCATGGTGCCCAGGTGGGCCTGCGCGCCGCCTGGTAAGGCCAACGCCGCCCCGG
GCCCAGGCCTGGGGCGGCGTTCCTCAACTTCCCTCGCTCCCTGCCGTGCATGACATCCGG
CAGGGTTCTGGCGTTACTTTGTAATGTTATAACACCGTCGTCCGCGATGTCCTGATCCCG
CTTTCGGCTTCGTGATTGCACTGACTTATTTATATAGCCGTTGCTATATCTATGACCCTC
TGCTTTCATATGCGTCAGCCAGGTCGCCCTCGCCGCCTTTCCTCTCCCAAGGACGACGCC
CTCATGCCCGTTGCCACACCCCTCTTTCATCGGCTGCCCCTGGCCGCCGCCATCGCCCTG
ACCCTGCCGCTGCCCGCACTGGCCGCCACACCGAAGCCGACCGAGCTGGATCGCGTGCAG
GTGAAGGTCAGCACCGCCACCCGCAGCGAACGCCTGCTGTCCGATGTCCCGATCCGCACC
GAAGTGCTGCGCAAGGAAGACATCGCGCTGCGCGCGGCCACCGACTTCTCGCGTGCAGCC
GAGCTGATCAACGGCCTGCGCGTGGAAAGCAACTGCCAGAACTGCAACACCAGCGAAGTA
CAGCTGCTGGGCCTGCCCGGCGCCTACAACCAGCTGTTGTTCGATGGCATCCCGCTGCTG
TCCACGCTGGGCAGCGTGTACGGCCTGGAACAGATCCCGGCCGGGTTCGTCGACCGCATC
GAAGTGGTCAACGGCGGTGGTTCGGCGCTGTATGGGCCGGGTGCGGTCGCCGGTGTGATC
AACCTGATTCCGCCGCTGCCGGCGCGCAGCGGTGGCCATGTGCAGGCCGGCGTGGATGTC
CTGAAAGGCACGCCGCAGAAGAACGCCGACGTGCGGCTGGACCTGGTGGCCAAGGAAGCA
GACGCCGGCCTGTCGGTGATTGCCCAGCGCAACTGGAACAGCGGCATCGACTACAACGGT
GACGGCTACACCGAAATCACCCGCAAGAACCTCAAGGTCGGCGGGCTGCAGGCCTGGTAC
GCACCGACGCCGGGAACGCGGCTGCGCCTGGACCTGCAGGTGACCGATGAAACCCGGCGT
GGCGGCAACCGCTTGGACCAGCCGGAATACCTGGCCAACATCGCCGAATCGCTGGATACG
AAATACCGCCGCGGCAGCGTGTCGTGGGACCAGGAAATCAATGCCGACGTCGATTTCCGC
CTGGCCTACGCCTTCGCCGACATTGACCGCGACAGCTTCTATGGCGGTCTGGGCGACGTC
GTTACCGATCCGTCCGCGCCGGGCTATGACCCGTCGCAGCTGGACCCGAACGTGGCCGGC
AGCGCGGCCTCGCGTTCGTGGCGCCAGTACGGCCGCACCCACAACCCGCTGCACTACATC
GACAGCCAGTTGAACTGGCGGTTGGGTGCGCACGCGCTGGCCTTCGGCGTGCAGTACAAG
CACGAGGCGCTGCGCGACGACAACCGCACCGGTGACGGCCAGCGTCTTGCGGTACTGGAG
GATGCGACCTTCCACAACCTGGGCGCCTTCATCCAGGACGAGTGGAGCCTGCGCGACAAC
GTCGACCTGGTGTTGGGTGCACGCGTGGACAAGAGCTCGGAACTGGACAGCGCGGTGTTC
TCGCCGCGCATCGCGCTGGCCTGGCAGGCCACGCCCAACCTGAAGTGGCGTGCCAGCATC
GCCACCGGCTTCCGTGCTCCCGAGATCTTCGTCGAGGACGTGCATGTCGACACGCTGGGT
GGCGAACAGGTGCGCGTGCGCAACACCGACGGCCTGAAGGAAGAGCGCGCGTTGACCACC
CTGTTCGGCTTCGACTGGCGCTCGGACCCGGCCAATCCGGTGTGGAGCTGGGATGCCACT
GCCTCCTATGCACGCATCCGCGACACCTTCGCGCTGGGCGAGATCCAGCGTGGCGATGAC
GGACAGCTGAGCCAGCTGCGCTACAACGCCTCCGGCTCCAACGTGCTGGGCGCGGAAACC
AACCTCGGCTGGCAGCCGTCGCCGCAGTGGCGCCTGACCGCCGGTGCCTCGTGGTACCGC
TCACGCTTCCGCGAACCGCAGCGCATCTTCGACGACACCGGCGATGGCGGCGACACCGTG
ATCGAAAGCCGCGACTACCTGAAGACCCCGCGCTGGACCGGCCTGGCCCAGCTCAGCTGG
ATGCCCGCCGAGCCGTGGGAAACCTTCGTCGCGCTGCGCCACACCGGCCCGATGTCGGTG
CTGAAAAACCGGCTGGGCGAGCTGCACCGTACGCGCTCGTTCCTGGTCACCGATCTTGGT
GCGCGCTGGCACCGGCATCTGGGCGCGCAGGCGCAGCAGGAAGTGTCGGTAGCCGCAGGC
GTCAAGAACGTGTTCGATCAGCGCCAGAAGGATCTGGAGATGGGCGCGCTGCGTGACAGC
GACTATGTCTACGGGCCGCGTTTCGCGCGCTCGTGGTACGTCAACCTGCGCTATGCGTTC
TGAAGCACTGCGAGCGCTGTTGCTGGCCTGTGCCGCGCTGCTGGCCGCACCGGCGGTGGC
TGCGGACCTGCACGCGCAGGTTTCGGCCTCGCTGATGCGGCCGGAACAGCGCTCGCTGCG
GCCGATGCAGTGGACGCCGCCGCCGAAACTGGTGGCGCTGTACTTCGGCGCCGACTGGTG
TGCACCGTGCCACGCCTTCGTACCCACGTTGCGCAGCGTGCGCGACGCGTTGCGCGAGGC
CGGCGCCGATACCGAAGTGGTGTACGTCAGCCTGGATGAGAGCGAGGCTGCATTGCGCCG
CTACATGCACGCGCAGGACATGCCGTGGCCGGTACTGGACCCGCGCCGCGCCGCGCGCAT
GCCGGCGCTGCAGGCATTGGCCGGGCTGGCACCGCCGAATCTGGTACTGATCGATGCCGA
CGGCACGGTGCTGGCCAATGGCTGGCAAGGCCGGCGCTATGAAGGCCTGCAGCCGGTGTT
GAAGGAATGGACGAAACGGGCGTTCGCGCAGGAACAGGCACGCTGCCCGCCTGGATTCTA
GGGTCGCGCGAAATGCCGCCGGGCATGGCCCGGCGCTACCGTTACGGCGCCCCGCCCTCG
GCCTTGCGCACGAACGCTTCAAACAACGCCAGCGTCTGCTCGCTCACATGGTGCTCGATG
CCCTCGGCATCGCGCCGCGCGGTATCCGCGTCCACGCCCAGCGCCAGCAGGAATCGCTCC
ACGGTCTGGTGGCGCTGGCGGCTGGCATGTGCCAGCGCCTCGCCTTCCGGGGTCAGGAAC
ACACCGCGGTACGGCCGCTGCACCACCCAGCCATCACGGGCCAGGCGCCGCAGCATCTTC
GCCACGGTGGGCTGGGCCACGCCCAGGCGGGTGGCGATGTCGACCTGGCGGGCCTCGCCG
CCGTCGGCCAGCAGGTCCGAGATCAGCTCGACATAGTCCTCCACCAGCTCCATCCGGTGC
GCCTCGCGCACTTGGCGGAAGCTCTCGACCTGGCGCTCGGCCTCGATCAAGGGGGTGCTT
TTCAGCGATGTCGAATCGTCGGTCTTGCCCACGCCTGCGCCTGTCCTTCCGGGGGGATCC
GGTGTTGAACCTGAATTCTGGACCAGTAACGCGATAAAGACGATTGTTTCACATTGCTAA
TGACTATAGCAGGAGCTATATTCGAATCCATGAACACCCTGGCGCCCCGTGACCCTTCGG
CCTCCACTGCGGCCAGCCTGGGTGCGCTCAACGCCTCGGTGGCGGTGCCCGACAAGGGCC
ATTGGTGGTTCCGCCTGCTGGCCTTCCTCGGCCCCGGCTACATGATCTCCGTCGGCTACA
TGGACCCGGGCAACTGGGCCACCGACCTCGCCGGCGGTTCACGCTTCGGCTACCTGCTGC
TGTCGGTCATCCTCGTCTCCAACCTGATGGCGGTGATCCTGCAGGCGCTGTCGGCGCGGC
TCGGCATCGCCACCGGCATGGACCTGGCGCAGGCCTGCCGCGCGCGTTACCCCAAGCCGG
TGAACCTGGCGCTGTGGGCGCTTTGCGAGGCGGCGATCATCGCCTGCGACCTGGCCGAGG
TGATCGGCACCGCGATCGCACTGAAACTGCTGTTCGATCTGCCGCTGCTGTGGGGCGCGG
TGATCACCGCCCTGGACACGCTGCTGGTACTGCTGCTGATGAACCGCGGCTTCCGGGCGC
TGGAAGCCTTCGTGATCGCGCTGCTGATGGTGATCTTCGGCTGCTTCATGGTGCAGATCG
CGCTGGCCGCACCGCCGGTGATGGACGTGCTGGGCGGATTCATTCCGCGCGCGCAGGTAG
TGACCGATCCGCACGCGCTGTACATCGCGATCGGCATCATTGGTGCCACGGTGATGCCAC
ACAACCTGTACCTGCATTCGTCCATCGTGCAGACCCGCGCCTACCCGCGCACCGATGAGG
GCCGTCGCAGCGCGCTGCGCTGGGCGGTGACCGACAGCACCCTCGCGCTGACCCTGGCAC
TGTTCATCAACGCCAGCATCCTGATCCTGGCGGCGGCGGTGTTCCATGCCAATGGCCGTT
TCGACGTGGAAGACATCGAGCAGGCCCACCAGCTGCTGGCGCCGATGCTGGGCGTGGGGG
CGGCGGCGACGTTGTTCGCGGTGGCCCTGCTGGCGTCGGGCCTGAACTCGACAGTGACCG
CCACGCTGGCCGGCCAGATCGTGATGGAAGGTTTCCTGCACCTGCGACTGCCGCCGTGGC
TGCGGCGGCTGATCACGCGCGCACTGGCAATCATTCCGGTGGTGGTGGTGATCATGCTGT
TCGGCGACCAGGGCGCGGTAGAGCTGCTGGTGCTGAGCCAGGTGGTGCTGTCGATGCAGC
TGCCGTTCGCGATCATCCCGCTGGTGCGGATCGTGACCGACAAAGTGACGATGGGCGCGT
TGGTAGCCCCGCGCTGGCTGGGCGCGATTGCCTGGGTGATCGCGCTGGTGATCGTGGTAT
TGAACGTGAAGCTGCTGGTGGATACCTTCAGCGGCGGGTGATGCCAGATCCAGGCGTTGG
ACCCAGTAGCAACTGTCTTGTCAGGGGCAGCCGAGGGCCACCTCGGCGTCTCGCTTACGG
GCGTTGAGGATCACCAGCATTTTGCGCATGACCGCCACGAGCGCCACCTTG
>contig00054 len=11532 cov=30.9 corr=0 origname=NODE_54_length_11532_cov_30.869626_pilon sw=shovill-spades/1.0.4 date=20220914
CAATGGCTGCACCACTACAACTGGCACCGCCCTCACATGGGGATCGGTGGCCAGCCACCT
ATTTCCAGAGTCCTGCTGAACAACGTGGTGGGTTTACACAGTTAGTCGACTACCTTCCCC
ACAACGAGCGAAGATCCCGCGCTGCGCGCGATAGTCGACCAACGGTCGACTCTACCTGTG
GCCCGGCGCCATCGCGCCGGGACCGGTCGACCTCAACACTCGATGACGTTCACCGCCAGG
CCGCCACGGCTGGTTTCCTTGTACTTGTCCTGCATGTCGCGGCCGGTATCGCGCATGGTC
TTGATCACCTTGTCCAGCGACACCTTGTGCTTGCCGTCGCCGCGCATCGCCATGCGCGAG
GCATTGATCGCCTTCACCGCGCCCATCGCATTGCGTTCGATGCAGGGGATCTGCACCAGC
CCGCCGATCGGGTCACAGGTCAGGCCGAGGTTGTGTTCCATGCCGATTTCCGCGGCATTC
TCGATCTGGCTCGGGTTGCCACCCAGCGCTGCGACCAGGCCACCGGCCGCCATCGAGCAG
GCCACGCCCACTTCGCCCTGGCAGCCCACTTCGGCGCCGGAGATCGAGGCGTTTTCCTTG
TACAGGATGCCGATCGCTGCCGAGGTCAGCAGGAAGTCGAATACGCGCTGTTCGTTGGCG
CCGGGGCAGAAACGGTCGAAGTAATGCAGCACCGCCGGCAGCACGCCGGCAGCGCCGTTG
GTCGGCGCAGTCACCACACGACCACCGGCGGCGTTCTCTTCGTTCACCGCCAGCGCGTAC
AGGTTGACCCAGTCCAGCGTGGTCAGCGGATCGCGCATCGCTGCTTCCGGCTTCGACGAC
AGCTCGCGGTACAGCGCCGGTGCACGACGGCCGACCTTCAGGCCACCCGGCAGCACGCCT
TCCTCGCGGATGCCGCGCGCCACGCACGACTGCATCGCACTCCAGATCTCGCGCAGGTTG
GCGCGGATCTCGTCTTCGCTGCGCCAGCACTTCTCGTTCTCGAACATCAGCTGGGCAATG
CTCAGGCCGCTGCGCGCGGTCTGTGCCAGCAGCTCGTCGCCGCTCTTGAACGGGTAGGGC
AGCGGGGTTTCGTCGGGCACGATGCGGTCATCGGCTGCATCATCCTGGTTGACCACGAAG
CCGCCACCGACCGAGTAGTAATCGCGGGTGGCGATCACCTCGTCCTCGGCGTTGTACGCG
GTGAAGCGCATGCCGTTGGTGTGGTACGGCAGCTTCTGGCGCTTGTTCATGCCGAGGTCG
CGCTTCTCGTCGAAGGCGATCTCGTGCTGGCCCATCAGCTGGATGCGCTTGCTGCTGCGG
ATGCGCTCCAGGGTGGCCGGAATGATGTCCGGATCGATCAGGTTCGGCCGCTGGCCTTCC
AGGCCCAGCAGGATCGCCTTGTCGGTGCCATGGCCGCGGCCGGTCAGCGCCAGCGAGCCA
TAGACATCGGCGCGGATGCGCGCGACCTCGTGCAGGCGGCCCGGGTCAAGCAGCCAGCGA
TGGATGAATCGCTCGGCGGCCTTCATCGGCCCGACGGTGTGCGAGGAGCTCGGGCCAATG
CCGATCTTGAAAACGTCGAACGTGCTGACAGCCATGGTTGCCGTACTGCGGGTACCGGAG
GAGACCGCTATTCTAGCGGTTCATGCCGCACTTCCATGGCTGCGGCGCAGCATTTCGGCA
GAGGGAGCAAAACCGGTGTTGACCCTGTTCCAGCGCGATGACTGCCACCTGTGCGACATG
GCCCTGGCCGAGCTGGCCAAGGCGCGGGCACCGGAGTTCGAATCGGTGTTCCTGGACGAT
CAGCCTGCGCTGGAAGCGCGCTACGGCGCGCGGGTGCCGGTGCTGCGTGACGAGACTGGC
GGTCGTGAGCTGGACTGGCCGTTCGACGCGGCCACGGTCCAAGCCTGGCTGGCCGTCGAC
CGGTAGTGCCGGCCGTTGGCCGGCAACCCCGCGATGCCCAGTGATGCCGGCCAGCGGCCG
ACACTACCAGAGGCGGTTTATTTCGCGTCGAACTTCACGATCGTGCTGATCGCGGTTTCG
TCCGGGATGGTCTTGGTGTCGGCCCAGTCGCCGCCGCCGACGCCGAAGTCCAGCCGCTTG
ACCGTGGCCTTGCCGGTCAGCACCGGCTGGGTGCCCGGCTTCCAGGTGAAGGTGAGGGTG
ACCGGCTTGCTGACGCCTCGCAGCTCCAGTGTGCCATCGGCGGCGAACTGGTCATTGCCC
ACCGCGCGGAAGCCCTTGGCGGTGTAGCGTGCGGTGGCGAACTTGCCAACATTGAAGAAG
TCGGCGGTCTGCAGGGTCGAGTCACGGTCGCTGTTGCCGCTCTTGGCGCCGGCCAGCGGG
ATCACCACGTCCAGCGAACCGGCGGCCGGATTGGCCGGGTCGAAGCTGAGCTTGGTGGCA
AAGCCCGGGAAGCTGCCGGTGAACACTTCGCCGTCGTACTTGGTGGCGAACACCAGGATC
GAGCCGGCGCCGGGCGCCTGTGCGTAGTCGGCGGCGAACACCGGGGTGGTGGCCAGCATG
CCGGCCAGGGCGGCGGCCACGGCGGCCGGAGTGGTCAGTTTCAGGTTCATCGGTCAGTCC
TTCTGAGGGGAGGCAAGCCAGCCGCGCGGCAACATGCGGGACAAGGTCGCATCGCGCTGG
AACAGGTGGTGGTAGAAGGCAGCGCCGGCATGGGCCAGCACCACCGCGATCAACAGCCAG
AAGCCGTACTCGTGGATGGCATGCGATACCGCGACCACCTGCGGGTCGGGACCGCTCAGC
TTGGGCACGTCGACCAGGCCGAACCAGCGGAACGGGCGCAGGCCGCTGGCCGAGTCGTAC
AGCCAGCCCGACAGTGGGATGGCGAACATCAGCACATACAGCAGCACGTGGGTGGCACTG
GCGATGCGTTCCTGCCAGCTGGGCACGCCCGGCACCGGCTTGGGGGCACCGGCATACAGG
CGCCAGCCGAGGCGGAAGAGCACGAGCGCCAGCACGGTGATGCCGATCGACTTGTGCGCG
GTATAGACCCAGAAATACTTGGGGGTCTTGGGCAGTTCGCCCATGGTCAGGCCGACCACG
CCCAGGGCGAGGATCAGCAATGCGATCAACCAATGCAGGATCTGGCTGACACTCCCCCAG
GCGGCGGGGGTGTTCTTGGCGGTCATGAAGGGTCCTCTAGGGGGCCGTCTTGGGGTCGGA
GTGTGGAACGGGAGCGGGAGTTCCCGGGGCGTCGCTGCGGTCGAGGGTGGCTTCAGCCTC
GATCCTCAGCTGTACTGCATCACCGATGACGCCCGGCCAGGCGGTGATGCCGAACGCGCG
CCGGCTCAGCGTGGTGCTGGCGGAAAAACCGGCGGTGCGTCGGAACGGGGGGAGGGGGTA
GCGCTTGATGGCGTTGAGGGTCACGTCCAGCGTGATCTCCTGGCTGACCCCGCGCAGGGT
CAGGGTGCCGATCACGTGGGCGCGCCTGGCATCGATCGGTTCGACCCGGCTGGAGACGAA
ATGTGCCTTCGGGAAACGCTCGCCATCCAGAAGGCTGCGGGCCAGCGTGGCCTGGTTCCA
TTTGGCGTCACCAAGGTCCAATCGCGACACGGGGACTTCGACGTCCAACGTGGCTTCGCG
CCAGTTGTCGGGATCGAACTGCAGCCGGCCCTCACTGCCGGAGACCGTGCCCATCGCCTG
CGAGTAGCCCGCGTGGTCGATGCTGAACAGCACACGCGTGTGCACCGGATCGAGGCGATA
GGTATCTGCATCCGCCCAGGCGGGAGCGGTGGCGAGCAGCATCGGCAGCAGGGCCAGGCA
GGGACGCATCGATGGCGGGCTCCGGAAGGGGGACGCTGTGATCATACGCACAGGCCCCTG
CCAAGGATGCGTGCATGGCTGCAACAGTTCGTGGTGGTCCTGCCCCCGGCAACAGGCTGT
TGCAGCCATGACCCCGGCCCTGTGTGACAATCGGGACAGGACAGGGGGTTCAGGATGACG
AGCAGCTGGCGCCTGTGGTGCCTGGGCATCGCGGCAACGGGGCTGCTGCTGTTGGCGTCT
GCCACGGCGGCTGCAGCCCTGGACATGGCAGAAACACCACGCCTGCGGCGCTTCGGTGCC
GCCGAAGGCATGCCTTCGCGCATGGTGCTGGCGCTGGCCGAGGACCGCCAGGGCCATGTC
TGGGCCGCAACCGATGGCGGTCTGGTGCGCTACGACGGCAGCTCGCTGCGGGTCTGGGAA
CATGACCCGGAACAGCCCGGCTCGTTGCCCGGCAACGAGATCGAGACCCTGCTGGTCGAT
CCGCTGGACCGTGTGTGGGTGGGCATCAATGGCAAGGGCGTGGCCCGCCTGGATGCCGAC
CGCGAGCGGTTCAAGACCTTCGATGCGGTCAATGGTCCGTGCCTGGGCCAGTTCTGGACG
CTGGCCTACGCCGGGGATGCGTTGTGGATCGGCACCAGCAGCCAGGGTATCTGCCGGTTC
GGGGAGGACGGCAGTCTGCGCTTCTTCAAGCACGACCCGGCCCGTGCCGACGGCCTGCCC
AGCAACACCATCTACAGCAGTCTGGTCGATGCGCGGGGGCGCCTGTGGATCGGTACCGAG
GCCGGCGTCGCACGCTGGAATGGCCGTGACTTCGAGCCCGTGGCACCGCACGCGCTGGGC
GCATTGAGCGTGCTGCGGATGAGCCGCGATCCGGATGGCTCGATCTGGGTCGGCAGCCAG
AACGATGGCCTGTATCGCATCGATGCGCAGGACCGGGTCAGTCGTCCGCGCTGGAGCGAC
AGCGCCGGCCTGCGCTCGGCGCTGGTGCTGGCCGATCGCCAGGGCGGCTACTGGGCGGGC
ACGTCCGATGGCCTGCTGCGTGGCGACGCAAGTGCGCTATGGCGGCTCGACGGCGACCGC
GGCAGTGGTTTCCTCACTGCACAGAGCGGTGTGCTCGATCTGCTGCAGGACCATGAAGGC
GGATTGTGGGTCGCCCTGCTGACCCAGGGACTGGCCTACCTCCCGCCGGACTGGCGCCGC
TTCTCGATCTGGAACCAGCTCGATGGCAAGCCGCTGGACAGCCAGTACCTGCTGGGCGCG
GCCAGTGATGGCCAGAACTACTACGTGGGTTCGGCGCACGGCGTGTATCAGCTGGACGCG
CATGGCACGTTGCGCCTGCTGGCCAGCGACCGCGAGATCGGCAGCGGTGCGGTGTGGTCG
GTACTGCCGCGGTCGGACGGGCGCCTGTGGCTGGGGCGTGCCGGCCGCATCAGCGTGTAT
GACCCGGCCACCCGCGCGCTGCACGACTGGCACATTGGTGGAGGCGCCGATCTGCGCCAG
CGCATCGACCTGATGCGGCAGGCACCCGATGGCACGGTCTGGCTTTCGGTGATGAACCTG
GGCCTGCAGCAGCGCAGTGCGGAGGGCCGGGTGCTGCGCAGCTATCCTCTCGACGATTTC
CGCAAGGCGGCCGACTCACCCATCGAGCAGATCCGCTTCGATGCCCATGGCAAGGCATGG
GTGATGGGCGACATGGGCATCTGGCGTGAGCAGGCCGGTCGCTTCGAAGCGGTGCCGGGG
GTCTCGCGCGGGCTGATCTACGACCTGGTGTGGGTGGATCCGCAGCAGTTGTGGCTGGCC
CGCCAGGGCGCGCTGGAGCGCTACCAGTGGGATGGCATGAGCCTGCGCCTGATCCAGCGC
ATTGATGGAAGCGCCGGTGTGCCGCCGGTCAGCATGGGGGGCCTGGCATTGGCCGACAAT
GGCCGGGTGTGGGCGACCACGCCGCGCGGCCTGCTGCGCTGGGACCCGAAAGCACGACGC
CTGCAGTTGTTCAATGAACGCGATGGCCTGTCCGATGCCGAGTTCACCAGCCGGCCGCCA
GCGGTGAATGCCGATGGTCGCGTTCTGGCCGTCGCCCAGACCGGCCTGGTTGCATTCGAC
GTGAATGCCGACGACGTGGTGCTGCCCGGGTCGTCGCTGGTGATTGCCGAGGTGCGCGTG
CGCCGCGACGATGCACGCGGCTGGCAGCCGCTGCCGAACACCGGCACCCTGCTGCTGGGA
CCGGATGATCGCGACCTGCAGATCGATGCGCGGTTGTTGTCGTATGCCAATCCCCAGGGC
AACCGCTATCGCTTCCGGGTACGCGGGTATGACCAGAACTGGGTGGAGCAGGGCGGCGAC
GGCCAGCGCACGCTGTCGCGACTGCCGACCGGCAGCTACGTCATCGAAGTGCAGGCGGCC
ACCGCCAATGGTGCATGGACGCCTTCGCAGCAGCTGCAGGTGAAGGTGCTGCCACCCTGG
TGGCGCAGCGGCATGGCGATCTTCGGCTACATCCTGATCGGTTCGCTGCTGCTGCTCGTC
CTGGTCTGGTCGATCCGTGCGCGCCTGCGCCGTCGCCAGCAATGGCAGCTGACCGTGCAC
AAGCAGGAGCTGGCCGAACAGGCCTCGCAGGCCAAGAGCCGGTTCCTGGCCACGCTGGGG
CATGAAGTCCGCACGCCGATGACCGGCGTGCTTGGCATGAGCGAGTTGCTGCTGGCCACA
CCGCTGGACCCGGTGCAGCGCAGCTATGCCGGCTCCATCCAGCAGGCCGGCAGCCATCTG
CTGCGGTTGGTCAACGATGCGCTGGACCTCGCGCGCATCGAAGCCGGTCGACTGGAGCTG
GATCTGCGTCCGTTCGACCTGGCCGGACTGCTCGACCAGGTGCAGGCGCTGATGCAGCCC
ATGGCCAAACAGCGCAAGCTGGATTTCCAGCGTGGCGACGATCCGCCCGGCCCGATCAGC
ATCAGTGGCGACGAGATGCGCGTGCGGCAGATCCTGCTCAACCTGCTGGGCAATGCCATC
AAGTTCACCGAGCGCGGTCATGTCGGCCTGGCCGTGCACCTGGAAGAGAACGGCGGCGGT
CTCTGCTTCGAAGTGCACGACAGTGGTCCGGGTATCAATGCCGAGCAGCAGGAGCGGCTG
TTCCACCGATTCGAACAGGCGGAGGGGCCGCGCACGGCCTCGCGCTATGGTGGAAGCGGG
CTGGGCCTGGCGATCTGCCAGGAGCTGGCCGTGGCGATGGGCGGGCGCATCGAAGTGGAC
AGCCAGCCAGGCAAGGGCGCGCGTTTCCGGGTGCGGTTGCCGCTGCCCTGGACCCGGCAG
GCAGCCGCCACGGGCGAAGCGCCGACACTGCCGATGCTGCCGCCACTGCGCATCCTGCTG
GTGGAGGACGATGCCACCGTGGCCGAGGTCATCGCCGGCCTGCTGCGCAGCCGCGGCCAT
GAGGTGGTGCATGTGCTGCATGGCCTGGGGGCTTTGTCGGAGATCGCTACCGACGGCTTC
GATGTCGGCCTGCTCGATCTCGACCTGCCTGCGCTGGACGGCACTGCGATCGCCCGCCAG
CTGCGCACCCTGGGCTACGAACTGCCACTGGTGGCGGTGACCGCCCGCTCCGATGCGTAT
GCCGAATCGCAGGTGCTCGCTGCCGGTTTCGATGGTTTCCTGCGCAAGCCGGTGACCGGC
GACATGCTGGTGGCAGCGATCATCCAGGCTCGCGCCAAACGACAGACCACAACTTGAAAA
CGTCGACGCCGGGCGTGAACGGCGCGACTTTCGGTTTACCATGCCGACGCCCGCGGCGCG
GGAATCATCAGGCAGCGTGAGGAGGCAATCGGTGGTGTATCTGCGGGCGGCAATGCTGCT
GCTGATCCTCCTGTGCGGCCTGTCACCCGCTGCCGCGCAGCCGGTGCCACCGAGCCCGCG
CCAGGTGACGGTATTCGACGGCCTGCCGTCCAATACCGTCAACCGCATGGCCGAAGACCG
CTATGGCTACCTGTGGATCGCCACCAACGACGGCCTGGCCCGTTACGACGGGCGCAACTA
CCGGATCTGGCGTTCTGAGGATGGCCTGCGCGACAACCGCATCTGGACGGTCCTGGTCGA
TGCGCGCAACCAGCTCTGGATCGGGACCGAGAACGCGGGCCTGGTACGGATGTCGGCCGA
CCGCCGCCAGCTGCATTTCTACGACCGCAGCAGCCAGCCGTTGATGGGGACCAACACGGT
CTGGAGCCTGGCGACCACGCCGGACGGTGCGATCTGGTTCGGCACCCACGAAGGTGGGCT
GTACCGGCTGGACAGCCAGGACCGCCTGCAGCGTTTCCTGCCCGAGGCCAACAATCCCCG
CAGCCTGCCTGCCGCCTCGGTGCCGTACCTGGCCACGCTGGCCGATGGCAGCCTGTGGGT
CGGCACAAAGCATGGCGTGGCGCGCTGGACCGGCACCGACTTCGAGCGGGTCGGTACGGA
CGTCATTCCCAGCCTGCTGATCGATGGGTTGACCAGCGAACCCGATGGCAGCCTGTGGAT
CAGTACGATGGCCGGCGCCACGGTGCGTCGCCCGGACGGGCGTTTTGAATCGCCGCCCTG
GAAACTGCCCCCGGGCGAGCAGGTGCTCGGCATGATGCTGCGCGATGAACAGGGCGGGCA
TTGGTTGGATACCCGTACCGGGCTTGGTCGGGCCGTGGATGGGCAGTACCAGACCGTTCC
ACTGTACAGCGCCGTTGCGCGCGGGCCGGTGCGGCCGAACTGGACGGGCGCCTACGAGGA
CCGCGAAGGCGGCATCTGGTTGGCCAGTACCAATGCCGGCCTGTGGCATCTGCTGCCGCG
CTGGTGGCAGTTCTCGGTGCTGTCGCGATTGGAGGACGACACCGGTTCGCTGCGCAATGC
CTTCGTGCTCGGCACCAGCCCTTCCAGCAATGGCGGCATCTGGACGGTCGGCAGCCACGG
TGCGCTGGACCGGTTCGATCCAAGGACGGGCAAGATCGAGCAGCACCGCACCTGGGTCAA
TGGCATGTACTGGTTGTCCTCGGTACGCGAGGATCGCCGTGGCCAGGTCTGGATCGGCTC
GACCGATGCGTTGCTCCGCTATGACCCGAAGCGACGTGAGCTACGTCGCTGGGGCCGTGA
TGCCGGGGCCGACGCGACCATGGAAGGGGTCATCGAGTCGATGATGACCTGTGACGGCGA
CAGTCTATGGTTGATGTTGCCTGCAGGCCTGCAGCAGCGTGACCTCGACGGTCGCCTGCG
CCGCCAGTTGGAAAACGGCCAGCGCGGCCTGCAGCAGGGCCAGCTCAACCTGGATGTGGA
ATGCGGGCCGCAGGACCACATCTGGCTGGCCAGTAGCCGTGGCCTGCTGCAGTGGCTGCC
GGAAAGCGAGCGCTTCCAGCCGGTGCCGGGCGCGCCGGCGACCGCGATCCATGCGTTGCA
CGTGGGCCGCGATGGCCAGGTCTGGCTGTCGGAGGATGGCCGCCTGTCGCGCTACCGCTG
GAGGCAGGGCCGGCTTGAACGGCAGGCCGTGGTCGGCGCGGAGCAGGGTTACCCGGCGAT
CTCCGCTTCCGGGCTGGTGGTCGACGCACAGGGGGTGGCCTGGGCCACCAGTGCGCGCGG
CCTGGTCCGGGTTGGCGCCGACGGGCAGAGCGTGCGCCTGTACGGCGTCCACGACGGCCT
GCCCAGCCAGGAGTTCCGCGAGCACACGTTGGCGATGTCCGGCGATGGCCATCTGGTGGC
CGGTACCCCGGCCGGCGTGGTGGTGTTCGACCCGGAACAGGTGCGGCCGTCGGTGCGGCG
GGCGCCGTTGGTGATCGAACGGGTCGAAGTCCGCCGCAACGAGCAGGTACTCGACCTGAC
CCACGACACGCCCTTGCAGATTGCCGATGGTGACCGTGACCTGCGCATCGTCGCGCGACT
GTTGTCATTCGCCGATTCGGCCTCCAACAGCTACCGCTACCGCCTGGCCGGCTACGACCC
CGATTGGGTGGAAGTGGGGCCGGCCGGTGAGCGCCTGTTCTCGCGCCTGCCGCCGGGCAG
CTACCGCCTGGAGGTACAGGCGCGCTCGGCCGACCATGTCTGGTCCCGGGTGCAGAGCCT
GGAATTCCGTGTACAGCCACCGTGGTGGCGCAGCCTGTCCGGGCTGCTGGTGCTGGCCTC
GATCGCGCTTCTGCTGACCAGTTGGTTTGCCTGGTTGTATCGCCGTCGCCTGCAGCGGCG
CCATGCCTATCAGCTGGCACTGCATAAACAGGAACTGGCCGAACAGGCCTCGGCGGCCAA
GACCCGCTTCCTGGCCAATCTCGGCCACGAAATCCGCACGCCGATGACCGGTGTGCTCGG
CATGAGCGAACTGCTGCTGGCCTCGCCGCTGGACCCGCAGCAGCGCGGCTACACGCAGTC
GATCCGGCACGCCGGCGAACACCTGCTTCACCTGGTCAACGATGCACTGGACCTGGCACG
GATCGAATCCGGACGGCTGGAGCTGCAGTCCAAGCCGTTCGCGCTGAGCTGCCTGCTGCA
GGACCTGGCCGCGCTGATGGGACCGCTGGCAGCGCAGAAGGGCCTGCGCTTCATCCTCGA
CAACCAGTTGCCGCCGGGCCTGCAGGCGACCGGCGATGCGATGCGGGTAAGGCAGATCCT
GCTCAACCTGCTCTCCAACGCGGTCAAGTTCACCAGCCGCGGAACCATCACCCTGCATGC
GCGCAGCGACGGCGAGCTGCGCGCGTTGCATTTCGAAGTGCGCGACACCGGGCCGGGCAT
CAGCCAGGAACAGCAGCAGCGCCTGTTCCGCCGCTTCGAGCAGGCCGATGGCGCCCGCAC
CGCGGCGCAGTACGGCGGCAGCGGCCTGGGCCTGGCGATCTGCCGCGAACTGGCGCAGGC
GATGCAGGGGCGTATCCAGGTGGAGAGCCAGCTCGGCCGCGGCACGTGTTTTGGCGTGAC
CCTGCCGTTGCCGCTGGTGGTCGATGCCAATGCAGAGTCCGAGGGCGAAGTGCACCGCGA
GGATGCGGCCAACATGCCGCCATTGCGCGTGCTGCTGGTCGAGGATGATGCAACCGTGGC
TGATGTGGTGCGCGGGCTGTTGAGTGCGCGCGGCCATGAAGTGGTGCATGCGGGCCATGC
GCTGGCGGCACTGCGCGAGATCAGCGCAGGGGATTTCGACGTCGGCCTGCTGGATCTGGA
CCTGCCGGGCCTGAGCGGCTTCGAGCTGGCCCAGCACCTGCGCAACCAGGGCTACATGCT
GCCACTGCTCGCCGTGACGGCACGGACCGATCCGGACCTGCAGCAGCAGGTGGAAGCGGC
CGGCATCGGTGGTTTCCTGCGCAAGCCGGTGACCGGTGAGCTGCTGGTGGAAGCGATCGC
CAAGGCGATGGGCAGGTAGGGTTTATTGCAGGGCTTGCAGCCCTGCACCTGCTGCAAGCC
GGAGCAACAGCAACAGCCGAAGCAAAAGCTGGTTTCCCGTGGGATGGCGGGGCGGTGCCG
GAGTGCGGGGACGCCGCAAGTACGTCCTTGTAGGCTTGGCAGCCGCATCCATGCGGCTGA
CACCCCGCACTCCGACACCACCCCGCCTTCGACAGAATTCTGCGATCTGCAGTAGATCCA
CGCCATGCGTGGATGGTTTTCGATCTCAATTCGACATATTCGATCTCGATGGAGATTCAT
CCACGCATGGCGTGGATCTACCCGATCGCGAAAATCTGTCAGAGGTGGGGCGGTGTGGGC
TTGCAGGACCGTTGGCGCCATGGATGGCGCCATCGAGCCCCCAGGGACGGGTTTACGGCG
TGTCCTGCAAGC
>contig00055 len=5387 cov=124.8 corr=0 origname=NODE_55_length_5387_cov_124.775019_pilon sw=shovill-spades/1.0.4 date=20220914
GATCTTTGAAAGTATGCGCAGGTATCTTGTGAAGGCGCCTGCAGGAAGGATGATTGTCCA
TCTTGCAGACGTTTGATCAAGCAACTATTAATTGTTTTAAAGCAAGCGATACGTTGCCAG
AATCAATCATCTGCAGCTTTAAATTTTGATCTTCGGATCATGTAGTTTTAAGTGAAGAGT
TTGATCCTGGCTCAGAGTGAACGCTGGCGGTAGGCCTAACACATGCAAGTCGAACGGCAG
CACAGGAGAGCTTGCTCTCTGGGTGGCGAGTGGCGGACGGGTGAGGAATACATCGGAATC
TACTTTTTCGTGGGGGATAACGTAGGGAAACTTACGCTAATACCGCATACGACCTACGGG
TGAAAGCAGGGGATCTTCGGACCTTGCGCGATTGAATGAGCCGATGTCGGATTAGCTAGT
TGGCGGGGTAAAGGCCCACCAAGGCGACGATCCGTAGCTGGTCTGAGAGGATGATCAGCC
ACACTGGAACTGAGACACGGTCCAGACTCCTACGGGAGGCAGCAGTGGGGAATATTGGAC
AATGGGCGCAAGCCTGATCCAGCCATACCGCGTGGGTGAAGAAGGCCTTCGGGTTGTAAA
GCCCTTTTGTTGGGAAAGAAATCCAGCTGGTTAATACCCGGTTGGGATGACGGTACCCAA
AGAATAAGCACCGGCTAACTTCGTGCCAGCAGCCGCGGTAATACGAAGGGTGCAAGCGTT
ACTCGGAATTACTGGGCGTAAAGCGTGCGTAGGTGGTCGTTTAAGTCCGTTGTGAAAGCC
CTGGGCTCAACCTGGGAACTGCAGTGGATACTGGGCGACTAGAGTGTGGTAGAGGGTAGC
GGAATTCCTGGTGTAGCAGTGAAATGCGTAGAGATCAGGAGGAACATCCATGGCGAAGGC
AGCTACCTGGACCAACACTGACACTGAGGCACGAAAGCGTGGGGAGCAAACAGGATTAGA
TACCCTGGTAGTCCACGCCCTAAACGATGCGAACTGGATGTTGGGTGCAATTTGGCACGC
AGTATCGAAGCTAACGCGTTAAGTTCGCCGCCTGGGGAGTACGGTCGCAAGACTGAAACT
CAAAGGAATTGACGGGGGCCCGCACAAGCGGTGGAGTATGTGGTTTAATTCGATGCAACG
CGAAGAACCTTACCTGGCCTTGACATGTCGAGAACTTTCCAGAGATGGATTGGTGCCTTC
GGGAACTCGAACACAGGTGCTGCATGGCTGTCGTCAGCTCGTGTCGTGAGATGTTGGGTT
AAGTCCCGCAACGAGCGCAACCCTTGTCCTTAGTTGCCAGCACGTAATGGTGGGAACTCT
AAGGAGACCGCCGGTGACAAACCGGAGGAAGGTGGGGATGACGTCAAGTCATCATGGCCC
TTACGGCCAGGGCTACACACGTACTACAATGGTAGGGACAGAGGGCTGCAAGCCGGCGAC
GGTAAGCCAATCCCAGAAACCCTATCTCAGTCCGGATTGGAGTCTGCAACTCGACTCCAT
GAAGTCGGAATCGCTAGTAATCGCAGATCAGCATTGCTGCGGTGAATACGTTCCCGGGCC
TTGTACACACCGCCCGTCACACCATGGGAGTTTGTTGCACCAGAAGCAGGTAGCTTAACC
TTCGGGAGGGCGCTTGCCACGGTGTGGCCGATGACTGGGGTGAAGTCGTAACAAGGTAGC
CGTATCGGAAGGTGCGGCTGGATCACCTCCTTTTGAGCAAAGACAGCATCGTCCTGTCGG
GCGTCTTCACAAAGTACCTGCATTCAGAGAATCACAACGGCCAGGCCGATGTGAGAGTCC
CTTTTGGGGCCTTAGCTCAGCTGGGAGAGCACCTGCTTTGCAAGCAGGGGGTCGTCGGTT
CGATCCCGACAGGCTCCACCATGTTCGAGCTGTATACCGAAGTCCCTTTCGAAGAGCCCG
CACATCCATGTGCGTACTTTTTGAAAAAGCACTTTCGGGTCTGTAGCTCAGGTGGTTAGA
GCGCACCCCTGATAAGGGTGAGGTCGGTAGTTCGAGTCTACCCAGACCCACCATTCTCTG
AATGACGCATACATTCGATCTTTATACGCATCAGCACTGTGGCTGGTACGTGTTCTTTTA
AAACTTGTGACGTAGCGAGCGTTTGAGATGTTCTATCAGACGTGTCGTGAGGCTAAGGCG
AGAGACGCAAGTCTCTTTATTGATTGAGTCGTTATATTCGTATCCGGGCTTTGTACCCCC
GGGTCATGTGTAACCCAAGGCAACTTGCGGTTATATGGTCAAGCGAATAAGCGCACACGG
TGGATGCCTTGGCGGTCAGAGGCGATGAAGGACGTGGCAGCCTGCGAAAAGTATCGGGGA
GCTGGCAACAAGCTTTGATCCGGTAATGTCCGAATGGGGAAACCCACCCGCTTGCGGGTA
TCCTGCAGTGAATACATAGCTGCTGGAAGCGAACCTGGTGAACTGAAATATCTAAGTAAC
CAGAGGAAAAGAAATCAACCGAGATTCCGTAAGTAGCGACGAGCGAACGCGGACTAGCCC
TTAAGCTGGATTGGTTCTAGGAAAACGCTCTGGAAAGAGCGGCCATAGAAGGTGATAGCC
CTGTATCTGAAAGGGCCATTCCAGTGAAGACGAGTAGGGCGGGGCACGTGAAACCCTGTC
TGAACATGGGGGGACCATCCTCCAAGGCTAAATACTACTGACCGACCGATAGTGAACCAG
TACCGTGAGGGAAAGGCGAAAAGAACCCCGGAGAGGGGAGTGAAATAGAACCTGAAACCG
TGTGCGTACAAGCAGTAGGAGCTCCGCAAGGAGTGACTGCGTACCTTTTGTATAATGGGT
CAGCGACTTACTGTTCGTGGCAAGCTTAACCGTATAGGGGAGGCGAAGGGAAACCGAGTC
TGATAAGGGCGCATAGTCGCGGGCAGTAGACCCGAAACCGGGTGATCTAGTCATGCCCAG
GGTGAAGGTGCGGTAACACGCACTGGAGGCCCGAACCCACTCCCGTTGCAAAGGTAGGGG
ATGAGGTGTGATTAGGAGTGAAAAGCTAATCGAACCCGGAGATAGCTGGTTCTCCTCGAA
AGCTATTTAGGTAGCGCCTCATATGTATCCTCTCGGGGGTAGAGCACTGTTATGGCTAGG
GGGTCATCGCGACTTACCAAACCATTGCAAACTCCGAATACCGAGACGGACTGTATGGGA
GACACACGGCGGGTGCTAACGTCCGTCGTGAAAAGGGAAACAACCCAGACCCACAGCTAA
GGTCCCAAATTTTGTGCTAAGTGGAAAACCATGTGGAAAGGCACAGACAGCCAGGAGGTT
GGCTTAGAAGCAGCCACCCTTTAAAGAAAGCGTAATAGCTCACTGGTCGAGTCGGTCTGC
GGGGAAGATTTAACGGGGCTAAGCACAGAACCGAAGCTTGGGGTGCATAACTTTGTTATG
CGCGGTAGAGGAGCGTTCCGTAAGCCGTTGAAGGTGGATTGAGAAGTCTGCTGGAGGTAT
CGGAAGTGCGAATGCTGACATGAGTAACGATAATGCGGGTGAAAAACCCGCACGCCGAAA
GCCCAAGGTTTCCTTGCGCAACGTTAATCGGCGCAGGGTGAGTCGGCCCCTAAGGCGAGG
ACGAAAGTCGTAGTCGATGGGAAGCAGGTTAATATTCCTGCACCTCGCGTAAGTGCGATG
GAGGGACGGAGAAGGTTAGGTGTACCAGGCGTTGGTTGTCCTGGGGAAAGGCGGTAGGTT
TGGATCTTTGGCAAATCCGGGATCCTCTAAGACCGAGCACCGAGACAAGCCTTTATGGCG
AAGTCACTGATACCACGCTTCCAGGAAAAGCTCCTAAGCTTCAGCTTACGCAGACCGTAC
CGTAAACCGACACAGGTGGGTAGGATGAGAATTCTCAGGCGCTTGAGAGAACTCGGGTGA
AGGAACTAGGCAACATGGCACCGTAACTTCGGGAGAAGGTGCACCCTTTTTGGTGGCTCG
TGCGAGCTATAGCTGAAGAGGGTCGCAGTAACCAGGCCGCTGCGACTGTTTATCAAAAAC
ACAGCACTCTGCAAACACGAAAGTGGACGTATAGGGTGTGACGCCTGCCCGGTGCTGGAA
GGTTAATTGATGGGGTCAGCCGCAAGGCGAAGCTCTTGATCGAAGCCCCAGTAAACGGCG
GCCGTAACTATAACGGTCCTAAGGTAGCGAAATTCCTTGTCGGGTAAGTTCCGACCTGCA
CGAATGGCGTAACGACAGCGGCGCTGTCTCCACCCGAGACTCAGTGAAATTGAAATCGCT
GTGAAGATGCAGCGTTCCCGTGGCAAGACGGAAAGACCCCGTGAACCTTTACTATAGCTT
TACACTGAACGTTGAGTTCGTCTGTGTAGGATAGGTGGGAGGCTATGAAACCATGGCGCT
AGCTGTGGTGGAGCCATCCTTGAAATACCACCCTGTCGTGCTTGACGTTCTAACCTGGGC
CCATTATCTGGGTCGGGGACCGTGTATGGTGGGTAGTTTGACTGGGGCGGTCTCCTCCTA
AAGAGTAACGGAGGAGCTCGAAGGTACGCTCAGCGCGGTCGGACATCGCGCACTGTGTGC
AAAGGCATAAGCGTGCTTGACTGCAAGATCGACGGATCAAGCAGGTAGGAAACTAGGACT
TAGTGATCCGGTGGTTCTGTATGGAAGGGCCATCGCTCAACGGATAAAAGGTACTCCGGG
GATAACAGGCTGATACCGCCCAAGAGTTCATATCGACGGCGGTGTTTGGCACCTCGATGT
CGGCTCATCACATCCTGGGGCTGTAGTCGGTCCCAAGGGTATGGCTGTTCGCCATTTAAA
GTGGTACGCGAGCTGGGTTCAGAACGTCGTGAGACAGTTCGGTCCCTATCTGCCATGGGC
GTTGGAGATTTGAGAGGGGCTGCTCCTAGTACGAGAGGACCGGAGTGGACGAACCTCTGG
TGTTCCGGTTGTCACGCCAGTGGCATTGCCGGGTAGCTATGTTCGGAAGCGATAACCGCT
GAAAGCATCTAAGCGGGAAGCGCGCCTCAAGATGAGATCTCCCGGGGCACAAGCCCCCTG
AAGGAACCATGTAGACTACGTGGTTGATAGGTCAGGTGTGTAAGTACAGCAATGTATTGA
GCTAACTGATACTAATGATCCGTGCGGCTTGACCATATAACCTCAAGTTGCCTTGGCTTT
ACGACAGCGTCGTAAGAGCATCCAAGTGCACGCTACGTCACAAGAACTATGAGAGGCAGG
CGCCTTATCCAGCTGTATCGGATGGCGACGCTCCAACCGCCTCCCTGGTGAAATTAGCGC
TGTGGAACCACCCGATCCCATCCCGAACTCGGAAGTGAAACGCAGCTGCGCCGATGGTAG
TGTGGCTCAAGCCATGCGAGAGTAGGTCATCGCCAGGGTTTACACCC
>contig00056 len=4639 cov=33.4 corr=0 origname=NODE_56_length_4639_cov_33.412986_pilon sw=shovill-spades/1.0.4 date=20220914
GCATGGCCGGTGCAGCGATGGCCGCATTGGGTGGTGCGGATGCGCTGAACGGCGCGGTGA
GTGCTGCTGGTGCGGAGAAGGCCAAGATCGCGATCTCGGAATTCCTCGAGAGCAACAAGG
GCAACCTGAGCTGGGAGGACTACCAGTCGCTGATGGAAGTTGGCAGCGCGATGGTGGGCG
GGGCTCTGGGTGGAAGCACGGGCGCCAACATTGCCGTGACCGGGGATCGGTTCAATCGGC
AGCTGCATCCGGATGAGGTGAAGTGGATCCGCTTCCATGCAGAGGAATTCGCCCGCGAGC
AGAAGATCTCGAAGGAAGAGGCCTATCGCATCCTTCTTGTGGAAGCGGCTGCGTACGTTG
ACTCGAAAATACAGTCCGACCTGAGTGGAGTAGAAAACAACACTGACGCAATTGATTTCC
TGCGCAAGAACCAGAACAAGTACGACTGGGGTACCGCGTTCGACAGCAGCGATCGGGACA
ACTTCTCTAAGTTCAGCGAAGAGCTTGGGCGCGAAACCGGCTATTTCAAAGACGTCTACA
CTGCCATCTCGGGAACTGCTTACGCCGCCGGATCAACCAAGGACTGGCGCTTTGAGTTCC
AGGAGCCACTGCGCTACTACGGCGACGCCTCGCGCTCTCAGAAGGGCGTTGCCATGGTCC
AGGCTGGCGCAGCTGCTCTTGGCATCGGTGCGGCGGCGGCTGTTGAGTTCGGTGGCTGGT
GCATCCTCAATCCGTACAGTTGCACCAAGGCCATCAGCGGAGCCGCCGATGCGGTGATGG
GTGACTACGTGGGTGGTCATTCGCTTGCACCTGTGCTGCCGGCCCTGGTGGCGGCAAAGG
CTGCTACCACTGCGGAAGACACGCTTCGATTGTCGAGCAGCGCGGCAGGTGCTGAGATCG
CAGGGAATGCTGCAAAGAAGGGGGGGCTGCAATCCGAGCAGATCCTGAAGTCTGTGCAGA
ACTCATCGACAGAAACGGCAGGCCAGGCTGCAAATAGGGCTCTGACTGCTGGGCGTGAGC
TGACACCTTTGTTCAAAGATGTTGAAACAGGTCTAAACTCGATAAATCCTGTCCGCTCCA
ATAATCGAGGTAGAATTTTGGAGCTTGGTTTGGATCCGGATAAGGGGAAAATTGCAGTGC
ATGAAGGTCAGGCGGCCGTCCAGTTAGAGAATTCCTTGGGAGGGACTCTGAAGAGGACAG
ACCCGGTGCAGGGCAGTAAAAATCCCGACTTCGTATTTGTCAGTGGGCCCTATGCGGGGA
AGACCGTGGATTTCATGTGGACAGACGGTGCAAAGTCTACTCAAATAAATAAATTCTTCT
CCAATAATTCAGCGCAGAATCAGCGGCAGCTGATAGATCATGTAAACAAGGCGGATATGG
TTCCTCTGGATTACAGGAATCTTGCTCCTGAAAATCAGGCTTTGGTAAACTCTTGGATAA
AAATGCTCACTCCGGAGCAGCAGGGTAAAATTATTATTTTGAGGTAAATTATGGCGATGT
ACATTTCTATTGGCGACGGGAACGGGCCGCCAGGTGCTGGCTGGTCCACTTCGGGTGGGG
TGTTCGATTGCATTGTAGAGTCGACAAGGATGCTCTTTCGGCCCGACGAACAGTGCTGCC
TAAGCGATATCTATGCCCCGCTGGATGAGCAGGGACAGAATTTCATTGTTCTCGACTACG
TCGATGAGAGCTGCTTTAATTTGTTCTATTCGCGGTGCAGGCGGGCTATGGAAGAGTTTC
CTTCCTCGGAGCGAGCGAAGATCGTTCCCGAGAGTCATATCCCAGGAATCATATGGAATT
GGTCCGAAGTTCTAAGAATCATGCGGGAAGATCCTCGTTATCGGGAGTCCGCGTAAAAGA
CAGATGGATGTTCGAGGTGGGTTGATTGCTGCTGCTGGCACATACGGCAGGTATGTGAAA
CCGGATGGCACTTCATCAGTTCAGATGATTCTGGTGGCCCTGAGCGAATACAGCTGCGCG
GAACCAGCAGTCGGTCGTCGAAGAACAAGAGCGGCAGCGGCGAGATCGGCTTCAGCATCT
GCGGCAACCTGTCCATCATCAGTGAGCAGGACACCGACGACTACGCCAGCAAGCAGACGC
AGGTCGGTGGCACCTTAGTGGCGTAGTTGCTGCAGCGGCGGCTTCAACATCACCGTGGGC
GGCAACACGCACCTGGAAGGCGGCGTGATCGGCAGTACTGCCGATGCCTCGAAGAACCGC
CTGGATACCGGCAGCCTGACCGTTGTCGACATCGAGAACGAATCCCGCGCCAAGACCAGT
GGCGGTGGCATCAGCAACCCGCTGGGCAGCATGGCCGGCGCAGGACTGAGCCTGCTGGGC
GGTACCAAGAAGAACGACAGCACCACCACCCACTCGGATATCGCCGCTGGCACGGTGGTG
GTGCGCGATGGCAATGAAAGCGCCCTGGCCGGTCTTGATCGGACCGCGACCGGCTTTGAT
ACCGATAGTGCACTGTCGGCCGTTGACCTGCGCAAGATGCAGGAGCGCGCCGAGGTGATG
CAGCTGGGCGGGCAGCTGCTGTTCAAGGGCGTGGGTGACTTGGGCGGCTACCTGAGCCAG
AAGGCGGAGACCGAGAAGGCAGGGCGTCCTGGGCCGACGGCGGCAACGGCCGCGCGCTGC
TGCGCGACATGTTCAATAGTGACGTGGACCCGTCTGAGCTCCTAGCTGGGGTTCATAGTG
GAAAGTGCCCTGTCGTCGGGAATGGTTCACGAGGGAACCCAATTGTGGAATTTGGTCGGC
CGATAAGCGTTGATGGAACAACCGGACAGGCCGTAACAAGGGGGCAGATACACTATAGTA
AAAATGGTGCTCATATTGTTCCGGATGCGAGGAAGTAAGCGGTATGTTTTTGAATAGGTT
GCCGGATTGGCTAGTGGTGTGCTTCAGGGTGGCGCTCCTCGGTGAGATATATCAGGAGAT
CCGAGCCATAGCTGTAGGGTACGACGAGAAGGGGAGGGTTTTGATTCGTTATTATCTTGA
GCGTGACCCGACTGATCTTGATTGGGAAAGCGTAGAGGTCGTGGCGACAAATGTTGATGC
AGCAAGTTCGGAGGTTGGTATTTCAAGAATCGACGTTGAATGCCTGTATGTTTCAGGCCC
TCTGAGGGGCTTGCCATCACTTAGTGGTTTTGTATATGCACGCCGAGAGTTTAATTGGGG
ATAGGGCTCGAAGGGTCTAAAGGATGGTTCTGTGTGCAAGATTTCCATGATTCTGTGCAT
GATCAGCGGCGGCTGATAGATTATTTTGCAAGGTCATCGCAGGGCAATGCGAGGCTGGAA
ACGTTTATATGTTATATGCAATGCTGATGGCAAAATATCCTCGAGAACTTCCAAGAATAA
ACGTGGCGGTGGTCTGTGAGTTACGTTGAAAGACAGGTCGAGATAATTGATTCTCTATAT
AGGGCGATGGATGCAAGTGCTGAGAATGGTTACACGGATGCTGCGTGTAGATTTCGCTAT
CTTCCAGAGGAGGATGGATCTCTTGGCATTGATTCCTCATTTTTTTACACGATCGGTGGC
GTTTCCGTATCTGCATTGTTGAATGATTATGGTGATAAGGGTTGTGCTGATTTGGTTTGC
GATCTCCATGATGTAATGAAGGAGCATACGGGAGGGGATTGGAGGGAATTTGATATTGTG
ATTAATTCCGATAAGACTGTAACTACGCAGTTTATATATTCTTAGTGATTTTGTTCATGC
CATTAGTCTAAAATTCCCAGGATCCTTTGACTCGATGAGGAATTCTTGAAAACCAAGGTG
GCAGACGCTGAAGTGAAAAATTTGGCGTAATGGCGGAGCTAGTGCTTTCGGTTGAGGGCT
AGTCCGTCCTATCGGCATTGGCGCCTCCAGTTCCAGTGCCAGCCAGACCAGCCACGACCA
GTCGGCGGTGGGCAGCACCATCCGCAGCCAGGGCGACGTCAGCATCGTGGCCACCGCCGG
TGACCTGAACATCATCGGCAGCCAGGTGAAGGGTGACAACGTGGCGCTGGCCGCGCGGGA
CAACATCACCCTGCGCAGCGAAGCGGAAGACCGCACGCAGTCGTCGAAGAACAAGAGCGG
CAGCGGTGAGATCGGTTTCAGCATCGGCGCGCAGACCGGTTGGTACGTGTCGGCCAGCAC
CGCCAAGGGCAAGGGCAGCGGCAACGGCACCACGCACGTCGAAACCGTGGTGGACGCCGA
CCGCAACCTGACCGTCATCAGCGGCAAGGACACCACGCTGCAGGGGGCCCAGCTGAGCGG
CGACAAGGTGGTGGCCAGCATCGGCGGCAACCTGTCCATCATCAGCGAGCAGGACACCGA
CGACTACGCCAGCAAGCAGACCCAGGCTGGCGGCACCTTCGTGTACGGCAGCGGCGGCAG
CGTCAACATCGGCCAGCAGAAGGTCGAGAGCCACCTGCGCAGCGTGCAGGAACAGAGCGG
CATCGTTGCCGGCAACGGTGGCTTCGACATCACCGTGGGTGGCAACACGCACCTGGAAGG
CGGCGTGATCGGCAGTACTGCCGATGCGTCGAAGAACCGCCTGGATACCGGCAGCCTGAC
CGTTGTCGACATCGAGAACGAATCCCGCGCCAAGACCAGTGGCGGTGGCATCGGCACCGG
GATGAGCAGCGGTGGTGGC
>contig00057 len=1860 cov=145.2 corr=0 origname=NODE_57_length_1860_cov_145.201830_pilon sw=shovill-spades/1.0.4 date=20220914
AGTTGGGTGGAGTCTCTGGCTGAGGCCGAGGGTGAACTGCTGATGCTTGCCTGGTGGAGA
GTGAACTCCGGTTTTTTTATCCGTCGGGTCCTCCGGCGCGCAATCGCAGAGGCGCCCCAA
AGCAACCCGTGAGCTGGGCCAAGGTCTTCAGCGCCTTGACCCAGGCGGGCTATGGGCCTT
GCCAGCAACTGAAATCAATGACGGGACGTCAGTTGCAGCTTCTCTACCGCGAATCGCAGC
TACAGCGCCGTCGCTTTCGCGCTGAACGCATCAACGACATGAATGCCGCCGTGAACGGCG
CACCCAAGGAAACCGCAGCGCTGCTCAGGCATCTGCTGTCAGAGGAATAGTCATGGCAAG
CAAGCGCAGCATGGAACTGGCGATGCGTATCGCCGTGGATATCGAGCAGGCGCAAAAGGC
GCTGCCGGTATTGCAGCGTGGCTTGAGCTCGATTAAGGATGCTGGCAGTGCTGCTGGTGT
TGGCTTTGACGCGTTGGCGCAGAAGTCCACCAAGGTTGCACAGGCCTTGGACAAAGCCAG
CAGGAGCAGCTCTGAGTCCGCAGGCCGCATGGAAGAAGCGGGGGCAAGTGCTGCCAAGGG
TGCCGCTGGCATGGAGGCAGCGGGCGGGTCGGCCAAAGCCATGTCAGCAGATGTTGCAGC
TGCGGCAGATCGCGTGCGTGCATCTGGCACCGCTGTTCAAAAGACGGTTGCTGACGAAAT
TCGCATGATTGGAGAGCTTGATGCCCGCTTGCAGCGCGGTGCAGCAAGCATGGCCGACCT
GGCTGAAACGGAGACCCTGCTCGATAGGGCGATGTCCAGAGGGTTGCTCAGCACCGAGGA
CTACAACAACGCAATCAAGGCTCTGGATAAGCAGGGTGGCGCGCTCGCGCGCACTGAGCG
ACAGCGCGAGCAGGCCGTGGATGGGGCTGTAGGGCGCTACGACAAAGCCTCGGTCAAGCT
CCAGAAGCTCGAGCAGGATGAGCGTGCACTCAAGGTTGCAGTAGACTCCGGCCGAATCAG
TCGTGAGCAGTACAATCGCGCGTTGTCGGACCTGACCGCGCAACGCAATGCGGTCAAAAA
CGCTGATGCGCTCTCGCGCTCAATGGGTGCTGGGCCCGTATCTGCGGGCCAGTATCAGGC
CGCCATGCGGCAGTTGCCTGCACAAATCACCGATATCACCACCAGCCTGGCAACAGGCAT
GCCGATCTGGATGGTCGCGGTGCAGCAGGGCGGCCAGATCAAGGACTCTTTCGGCGGCAT
CGGCCCTGCTGCGAGGGCGGTGGCGGCGGCCATCAACCCGATGGTGCTGGCTGTCGGCGG
TACCGCTGCGGTGCTGGGCTCTATGGCGTATATGGCCCACCGTGGCTACACGGAATTGCT
ATCGCTGGAGTCGGCGATCATCGCCAACGGTGGCAGCTCGGGCAGGACTGCTGGCCAGCT
GAACCAGCTTGCCGGTGAGGTTGGCGGGCTGGTCAAGGACTACGACCTGGCGCGCGCGTC
GGTGGAGCAGCTCACTCGAAGCGGACAGCTCTCCGGAAAGACCCTGGACGATGCCAGTCG
CGCAGCTGCTGCGCTGGCAAAGCTGACAGGTGATTCCATCGATTCGACCACGGCCAAGAT
TTCCGAGCTCGCCAAGTCACCTACCGAAACGCTGCGCAAGCTCAGTGACCAATATGGCTT
CCTGACCGTTGAAGTCTACGAGCATGTGCGTTCTCTCGAAGAGCAGGGGCGCGAGACCGA
CGCGGTTCGGGTGGCGGTGGAGTATATGGCCGACGTCTACACCGAGCGGCTCAAGCGCGT
GCAGGATGCCACTCGCGGCCTCACTGGCTTTGTGAGCCAGCTTCGTCAGGAGTGGCAGGC
>contig00058 len=1859 cov=29.4 corr=0 origname=NODE_58_length_1859_cov_29.354119_pilon sw=shovill-spades/1.0.4 date=20220914
AACGGCAAAAGCCGAAGCAGCGGCAACAGCATGCATTCCGTGGGCTGGCGGGGCGGGGGG
GGGGGGGGGGGGGGGGGGGCGGAAGCGCGCCGGCGCAGTGGTGGCCCCCCCCAGCCGCCG
GCACCCCCCCCCCCCCCCCCCCCCCCCCCCCCCCCCCGCCCCACCTTAGACAGGTTCAGG
TCGCTATTGGTGGGTGCCGACCGTTGGTCGGCACATCTGTCAGATGTCGAATGAATCATC
CACGCATGGCGTGGATCTACTGGTAACTGCGGCGATTGGCATGCGCGGCTGTTGGTAGGT
GTCGACCGTTGGTCGACCCGATTTTTCTGTCAGATAGCAGTATTCAAAATGGGCTCCGAC
CCCGTGCCGACCAACGGTCGGCACCCACCATCAGCAGCAGCTTCCGACAGATCGCAGAAA
ACTGTCGAAGGCGGGGTGGGTCCGGTTGCGGGGGCGCGAGCCGCATGGGCCCGAGGCATG
CCTCGGGCGGGTTGGGCAGGACGCCCAACCCCGGTCTTGCCGTGTGCCCAGGACTGCGCA
CACGAGCAAGCGGCGACCGAGCTTACATGGGTGAGGGCGCTTTGCTTGCGAAGCACTGCT
TTGCAAGCGCCCGAACGCACAGCCGCCGGCGGCTGGGCCGGGCCCCGGAGGGGGACTTGC
AGCGACCCCCGCAACCGGACCCACCCCGCCATCCCACAGGAAATCCGCTTCTGCTTCTGC
TTCTGCTTCGGCTGTTGCTCCGGCACGTAGCAGGTGCAGGGCTGCAAGCCCTGCCGACCA
ACACCCTCCTTACAAACGACTGACGTGACGCTCATGCGCCATGCGCGAGGCTGTCCACCT
GGTTGTTCGACTGGAGGTGGCAACGGTGCACTGGCAGAGCGCACAGGCCTACGCATGGCC
GTTGGGATTGGCCGTAGTGGTGGGCGGCATAGGCGCGTGGCTGATCCTGTGGATCTATCA
CCGACTGAAAGGGCGTGATCGCCGACGTGCGCGTATCGGTCGAGTACTCGGGTTGCCGCT
GGCCACCGCGTGGCCGCTGCTGCTGCTGATTCCCGCCTTGCAGGCGACGCCGCTGCAGGA
TCCGTTGCTGGGCCATCTGCAGCACGGACTGCACATTGCGTTGATGGCCTGCTTCGTCTG
GCTGCTGGTACGCGCGGTGGCGGCGGGCGAGCGCGCGATCCTGCGCAGCCATCCCATCGA
TGTCTCCGACAACCTGGAGGCACGCCGCATCCAGACCCAGACGCGCGTGCTCAGCAGGGT
GCTGATGGGTGGCATCATCGTGCTCGGTGCGTCGCTGGTGCTGTTGACCTTCCCGATGGT
GCAGAAGATCGGCACGGCGCTGCTGGCGTCGGCGGGCCTGATCGGGCTGGTGGCGGGCAT
CGCCGCCAAGCCGGTGTTCGGCAACCTCATCGCCGGCCTGCAGATCGCACTGACGCAGCC
GATCCGCCTGGACGACGTGGTTATCGTCGAAGGCGAGTGGGGACGCATCGAGGAGATCGG
CAGCAGCTACGTGGTCGTGCGGATCTGGGATGAGCGGCGGATGGTGGTGCCCTTGACCTG
GTTCATCGAGAACCCGTTCCAGAACTGGACGCGGCGCAGTGCCGATCTGCTCGGCACTGC
GTTTCTGTGGCTGGACTATCGGGCACCGATCGCGGCGATCCGTGCCGAGCTGGAGCGCAT
CTGCCATGGCCAGGCGCTATGGGATGGGCGCGTCTGCGTGACCCAGGTGACCGAAACCAA
CGAGCGCGCGATCCAGGTGCGCCTGCTGGTCAGCGCGCGCAGTTCCGGTGATGCCTTTGA
TCTTCGCTGCCTGGTGCGCGAACGCATGCTCGATTTCCTCGCACGTGAGCATCCGCAGT
>contig00059 len=1844 cov=100.2 corr=0 origname=NODE_59_length_1844_cov_100.189267_pilon sw=shovill-spades/1.0.4 date=20220914
GGTGGCGGTGGAGTATATGGCCGACGTCTACACCGAGCGGCTCAAGCGCGTGCAGGATGC
CACTCGCGGCCTCACTGGCTTTGTGAGCCAGCTTCGTCAGGAGTGGCAGGCATTTACGGC
AGACCTGAAGAACATTTCCAACCCAACGCTGGAAATCGATATCGCCAAGACTCAGCAGCA
GCTTGCGGCGCTGCGCAGTGGCGCTTTTGTTGCACCTCGATATCTGAGCGATCAGAACCG
GGCCAACGATATCGCCGAGCTGGAGCGCCGACTGGCTCTGTTGAAGGCGCAGAAGGAAGA
CCAGGACGAACTCGCGTCGGGCGAGGCTTTTGTGACAGGACTTCGCCGAAAGGGTGTTGC
CGTAGCAGATGACCTGGCACGTGCGCTCGATAGTGGTGCCAGCAAGGCCGAGAAGCTGAG
AAAGGCCACTGCGGAGGTCGCCGATCAGTTCCGTACGCTTCGTGCGATCAGCCCCGGCAG
TGACCTGCTCAAGGGAGTGGTGTTTGGGGACGATGGCAGCGTCAGCGGCGGTGCCTATGA
TCGGCGCGTCAAGCAGCTACAAAGTCAGTTTCTGGAGACGACGCCCAAGGCTCGAAAATC
CGACGCGCAGAAGGATGAGGCCGCTGCACAACGCGAACTGGAGCGGTTAAAGCAGCAAAT
TCAGCTGGTTGGAACGCTGGATGAAATGCACAAGAAGGCTACCGAAACGGCTCGTATCGA
GGCTGCCATTGCCGAGGGTGAGTTCAAGAATTCCACTGCGCGCACAAAGCAAGAGTTGTT
GGACAAGGCAGCAGAGAAAGACTTGGCTGACCAGCGCCTTGATGCTGATCGACAGCTGCT
CGGGGTCAGGGATCGAATTGCCCAATTGCAGGGGCAAGGCCCGGATGCGGAACTGGCAAA
GACCCGCCGAGAGCTGAACCTACTCAAGCAGGAGTTGGAACGTCTGGGCGAAACCGCCAA
AGCGGCCGACGTCACCAAACTACTCAACTTGAGCGAGGCGAGCACACGCTTCAAGACGTT
GCAGGAGACCTACAACCAGACAATCGGGGCCATCGCGCTTGATCAGCAGCGCATCCAGGT
TGAGCTTCAGGCGGGTCTCATTACTGAGGCACAGGCTCAAGATCGCATTGTTGCGGTCTA
CCAGAAGAAGCTCGGCACCATCAGGGAGATTATCCCTGAGATGCGCGAAATTGCGTTGAC
GCTCAAGGACCCGGCAGTCATTGCGGCGGTGGATCAGATTGAGCTGAAGCTCCAAGAGAT
GGGGCAAACAACCAGCCTTCTGCAACAGTCGATCCGCAACACCCTTGAAGGGTCATTCAA
GAACCTGTTCATGTCCCTGGTTACGCAAACCGATTCACTGAGTGATTCGATTGCCAACTT
CTTCTCCAGCTTGGCGCTGGGTATTGCCGAGTTCGCCGCAGCTCAGCTTGCTCAAGCCGC
CGCCATGCGTCTTATGAGCCTGTTCCCCGGTTCGAGTGGCGGTGGAGATGGGGCGCAAGA
GATGACCAAAGCTGCAACGATTGCGGCAGCAGCCGGTGCAGCTATTGGCCTTGGTGCCGC
GAAGCTGGAGACCTCAGCAACCACTCTGGGGTCCTCGGGACTCGGCCTGGTCATCGGCGC
GCAGGCGGTCAGCAAGGCCGCCAGCCAGATGCAGGCTGCTGCCGCGGCTATGGCTGTGTC
CAGTGCAGCCAGCTTTGCAACTGGTGGTTGGACGGGGCCTGGTGGTAAGTACAAGCCTGC
CGGCATCGTGCATGCCGATGAATTCGTCTTGCGCCAGGAAGTGGTTCGTCAGTCTGGTGC
CAAGACATTCCTCTCAGCATTCAATCGAGTGGGCATGGCTGCCA
>contig00060 len=1844 cov=41.8 corr=0 origname=NODE_60_length_1844_cov_41.811887_pilon sw=shovill-spades/1.0.4 date=20220914
GGTGGCGGTGGAGTATATGGCCGACGTCTACACCGAGCGGCTCAAGCGCGTGCAGGATGC
CACTCGCGGCCTCACTGGCTTTGTGAGCCAGCTTCGTCAGGAGTGGCAGGCCTTTACGGC
AGACCTGAAGAACATTTCCAACCCAACGCTGGAAATCGATATTGCCAAGACTCAGCAGCA
GCTTGCGGCGCTGCGCAGTGGCGCTTTCGTTGCACCTCGATATCTGAGCGATCAGAACCG
GGCCAACGATATCGCCGAGCTGGAGCGCCGACTGGCGCTGTTGAAGGCGCAGAAGGAAGA
CCAGGACGAACTCGCGTCGGGCGAGGCTTTTGTGACAGGACTGCGCCGAAAGGGTGTTGC
CGTAGCAGATGACCTGGCACGTGCGCTCGATAGTGGTGCCAGCAAGGCCGAGAAGCTGAG
AAAGGCCACTGCGGAGGTCGCCGATCAGTTCCGTACGCTTCGTGCGATCAGCCCCGGCAG
CGACCTGCTCAAGGGAGTGGTGTTTGGGGACGATGGCAGCGTCAGCGGCGGTGCCTATGA
CCGGCGCGTCAAGCAGCTACAAAGTCAGTTTCGGGAGACGACGCCCAAGGCTCGAAAATC
CGACGCGCAGAAGGATGAGGCCGCTGCACAGCGAGAACTGGAGCGGCTAAAGCAGCAAAT
TCAGCTGGTTGGAACGCTGGATGAAATGCACAAGAAGGCTACCGAAAAGGCTCGTATCGA
GGCCGCTATTGCCGAGGGTGAGTTCAAGAATGCCACTGCGCGCACAAAGCAAGAGCTGCT
GGACAAGGCAGCGGAGAAAGACCTGGCTGACCAGCGCCTTGATGCTGAGCGGCAGCTGCT
CGGGGTCAGGGATCGAATTGCCCAATTGCAGGGGCAAGGCCCGGATGCGGAACTGGCGAA
GACCCGCCGAGAGCTGAACCTGCTCAAGCAGGAGCTGGAGCGGCTGGGCGAAACAGCCAA
AGCGGCCGACGTCACCAAACTACTCAACTTGAGCGAGGCGAGCACACGCTTCAAGACGTT
GCAGGAGACCTACAACCAGACGATGGGTGCGATCGCGCTCGAGCAGCAGCGCATCCAGGT
CGAGCTTCAGGCGGGGCTCATTACCGAGGCGCAGGCTCAAGATCGCATTGTGGCGGTCTA
CCAAAGCAAGCTCAGCACCATCAGGGAGATTCTCCCGGAGATGCGTGCCATCGCGTTGAC
GCTCAAGGACCCGGCAGTCATTGCGGCGGTGGATCAGATTCAGCTGAAGCTCCAAGAGAT
GGGGCAAACAACCAGCCTTCTGCAACAGTCGATCCGCAACACCCTGGAAGGGTCATTCAA
GAACCTGTTCATGTCCCTGGTTACGCAAACCGATTCACTGAGTGATTCGATTGCCAACTT
CTTCTCCAGCTTGGCGCTGGGTATTGCCGAGTTCGCCGCAGCTCAGCTTGCTCAAGCCGC
AGCCATGCGTCTTATGAGCCTGTTCCCCGGTTCGAGTGGCGGTGGAGATGGGGCGCAAGA
GATGACCAAAGCAGCAACGGTTGCGGCAGCAGCCGGTGCAGCTATTGGCCTTGGTGCCGC
GAAGCTGGAGACCTCTGCAACCACTCTGGGGTCCTCGGGACTCGGCCTGGTCATCGGCGC
GCAGGCGGTCAGCAAGGCCGCTAGCCAGATGCAGGCTGCTGCCGCGGCTATGGCTGTGTC
CAGTGCAGCCAGCTTTGCAACTGGTGGTTGGACCGGGCCTGGTGGTAAGTACCAGCCTGC
CGGCATCGTGCATGCCGATGAATTCGTCTTGCGCCAGGAAGTGGTTCGTCAGTCTGGTGC
CAAGACATTCCTCTCAGCATTCAATCGAGTGGGCATGGCTGCCA
>contig00061 len=1505 cov=46.6 corr=0 origname=NODE_62_length_1505_cov_46.589670_pilon sw=shovill-spades/1.0.4 date=20220914
TGGTGTTCATGGGGACCTCTTATCGTTGAATGGCCTTTTGGGCCATGATCGCGGCTTGGA
TAAAGCCGATAGATGGGTTGGCGTGTTGCACATCACGCGCCAGTTCGTACAACTGCATCT
GTGCACGATCAACCTGGTACCCGATGGGTGCGGAGAAGTTCGCAACAGAGGGAGTGCCGC
CATGCGCAGGTTCTGCAAAGCTCAACGGCTGCATTCCCTTTACAGCGGGGGCTTGAGCAC
CCAGAAAGCCGACATGCCGGAGGTAGTAGGTACCCGGCATGGGGTTGCCTGGCGAGTTGG
GAAGGTAAATCGAGGCTGAGACGCTCTTGTAGGAGCCAGTTCGCACCGAGCCGATCAGGC
TGTCATCCACATCGGCAAAGGCGTAGAGCTCGCCATCCATTTCAGCCAAGCCTCGCACCT
GACCATAGGTGTTCGTCTCGACCTCAGGGTGACCGAGCACCAAGGGGGCAGCCTTTACCG
CTTGGCTATAGTTGAGGGCAACGGCGGTGACGGCCCGCTTGTCGATGGTGACCGAGCCAG
ACTGAGAGTTCCATGTTCCAGCTCGGAAGATTTGAAATGCACGCAATGCCATTTTGAAAT
GCCTGTCACAGGGTAGGAATAGAGAGCTGCATACGCAGCAATCACGTGCTTCTACGGCCT
ATCAGTTGTTGCTTTCCAGTTCCGACCTTCACGTCGATTGCGTTCGCGGCTTCGCTGCAA
GATTCGACGGACCGAGCGCTCGGAGATGCCACAGGACGCAGCAATTTCATGAGTTCTCTC
TCCGGCTCGGTAGCGGGAAACAATTGCCGCGTGTTGCTCGGCCTGGCGGTAAGCCGCCAT
CGATGGGATATAGACCGATCCCCCAGAGAATGCCGTCAGCACAGACGCCACGGCCGCTGC
ACCAGCCGCCTCGCGTCTGTCCTGGTCGCACCCACGGATTACCAGTTGGCGGATGACCTC
CGCTTTCAATCCGGCAATGAATCCGTCCCGGCGAGCCTTGGTGTCGCTGCGGCGTCCCGC
ACCTTCGGCGGAGACCGGAAAGCACAGATTGACCCCGCCATGCTCCCGCGCGACGTACTG
AATAGCCGCTCCAACTACCGCAGGAACGTCCACCTCTGAATTCAGCTTGTGCAATGCACG
CGCAAGAGCGGCAGCAAGGCCCTCCATCACACCCGAGCCCTCATTTGAGAATGGCGCCAA
GTCGCTCACCTTTGTCGCCCACCCCTGACCCTGCCCATCGTCAGCCGCACCCCTGCCCGC
TGGTGTCTGACACGCGTCTGCGGGCGCGCAGCCGCATTTGAGCGGATGATCACAAGTCTT
TGAGCGTCTATCTTGCACGTCAGCCTCCCAACACCTGGCGGATCGCCTCGGAATTGCGAT
TGATCTTGTTAATAAACACGTGGTCACTCCCGGGGTCATCCAGGTAGTTCGCCAGCAAGC
TCGGCTCCACCACATTCACCATCCGCAATCCAATGCGCGGTGCCTGGCTCGCGGGAGCGC
CAGTA
>contig00062 len=1505 cov=103.5 corr=0 origname=NODE_61_length_1505_cov_103.518651_pilon sw=shovill-spades/1.0.4 date=20220914
TGGTGTTCATGGGGACCTCTTATCGTTGAATGGCCTTTTGGGCCATGATCGCGGCTTGGA
TAAAGCCGATAGATGGGTTGGCGTGTTGCACATCACGCGCCAGTTCGTACAGCTGCATCT
GTGCACGATCAACCTGGTACCCGATGGGTGCGGAGAAGTTCGCAACAGAGGGAGTGCCGC
CGTGCGCAGGTTCTGCAAAGCTCAACGGCTGCATTCCCTTTACAGCGGGGGCTTGGGCAC
CCAGAAAGCCGACATGCCGGAGGTAGTAGGTACCCGGCATGGGGTTGCCTGGCGAGTTGG
GAAGGTAGATCGAGGCTGAGACGCTCTTGTAGGAGCCACTTCGCACCGAGCCGATCAGGC
TGTCATCCACATCGGCAAAGGCGTAGAGCTCGCCATCCATTTCAGCCAAGCCTCGCACCT
GACCATAGGTGTTCGTCTCAACATCAGGGTGGCCGAGCACCAAGGGGGCAGCCTTTACCG
CCTGGCTATAGTTGAGGGCAACGGCGGTGACGGCCCGCTTGTCGATGGTGACCGAGCCAG
ACTGAGAGTTCCATGTACCAGCTCGGAAGATTTGAAATGCACGCAATGCCATTTTGAAAT
GCCTGTCACAGGGTAGGAATAGAGAGCTGCATACGCAGCAATCACGTGCTTCTACGGCCT
ATCAGTAGTTGCTTTCCAGTTCCGACCTTCACGTCGATTGCGTTCGCGGCTTCGCTGCAA
GATTCGACGGACCGAACGCTCGGAGATGCCACAGGACGCAGCAATTTCATGAGTTCTCTC
TCCGGCTCGGTAGCGGGAAACAATGGCCGCGTGTTGTTCGGCCTGGCGGTAAGCCGCCAT
CGATGGGATATAGACCGATCCCCCAGAGAATGCCGTCAGCACAGACGCCACGGCCGCTGC
ACCAGCCGCCTCGCGTCTGTCCTGGTCACACCCACGGATTACCAGTTGGCGGATGACCTC
CGCTTTCAATCCGGCAATGAATCCGTCCCGGCGAGCCTTGGTGTCGCTGCGGCGTCCCGC
ACCTTCGGCGGAGACCGGAAAGCACAGATTGACCCCGCCATGCTCCCGCGCGACGTACTG
AATAGCCGCTCCAACTACCGCAGGAACGTCCACCTCTGAGTTCAGCTTGTGCAATGCACG
TGCAAGAGCGGCAGCAAGGCCCTCCATCACACCCGAGCCCTCATTTGAGAATGGCGCCAA
GTCGCTCACCTTTGCTGCCCACCCCTTGCCCTGCCCATCGTCAGCCGCACCCCTGCCCGC
TGGTGTCTGACACGCGTCTGAGGGCGCGCAGCCGCATTTGAGCGGATGATCACAAGTCTT
TGAGCTTCTATCTTGCACGTCAGCCTCCCAACACGTGGCGGATCGCCTCGGAATTGCGAT
TGATCTTGTTAATGAACACGTGGTCACTCCCGGGGTCATCCAGGTAGTTCGCCAGCAAGC
TCGGCTCCACCACATTCACCATCCGCAATCCAATGCGCGGTGCCTGGCTCGCGGGAGCGC
CAGTA
>contig00063 len=1421 cov=122.9 corr=0 origname=NODE_63_length_1421_cov_122.944275_pilon sw=shovill-spades/1.0.4 date=20220914
TGAAGTGACCCCCGAGACTTGGACGGGGTCAGGCGGCCGATTGGGCCCGCTCCCGGTACT
CTACCGGGCTCAGACCTTTCAGTTTCAGTTTGATGCGCTCCTGGTTGTAGTACTGGATGT
ATTCCACCAGCCCAGCCTCCAGACTCTCGATGCTGTCAAAGCTGTTCAGGTAGAAGAACT
CCGACTTCAGCGTCCCGAAGAAGCTCTCCATCGCCGCATTGTCCAGGCAGTTGCCACGCC
GGGACATGCTTTGTTTCAACGAATGTTTTTCCAGCATGTGCCGGTAGTTTTCATGCTGGT
ACTGCCAGCCCTGGTCGGAGTGGATCATGGGGCGCTCATCCGGCGAAAGCTTCTTGATGG
CCTCCTCCAGCATCTGACCTACCAGATCGAACACGGGCTGGCGCTTGATCTGATAAGCCA
CGATTTCGCCGTTGTAGAGGTCCATGATCGGCGACAGGTACAGCTTCATGCCTTGTACCT
TGAACTCGGTCACGTCGGTCACCCACTTCTGGTTGGGGCGCTCGGCGTGGAATTGACGAT
TGAGGTCATTGCCAACCACAACATTGGCGGCCCCCTTGAAGGACCGGTAGCGCTTCACCC
GTACCCGTGATTTCAGGCCCATCTCCCCCATCAGGCGCTGTACCCGCTTGTGATTGGTCC
GATGACCCTGATTGGCCAATTCCAGCGTCACCGTGCGATAGCCATAGCGCCCTTGGCTTT
GATCGTAGATTGCACGGATGCGCTCGCACAGGGCTGCCTCGTCCTGATCCGGATGGGCCA
GGACATGGTTCTGGTAATAGAACGTACTGCGTGACAGCTCTGCCGCTTCGAGCAGAAGCG
ACAGCGTATGAACCTGCCTCAATCCTTGGATGGCTTGCGCTTTGCGTCTTGCGCCGCCTG
CTCTTCCCGGATCAAGGCATCGAGTTTTTTTAGGTAGTCGGTCTCCGCACGCAGATAGGC
GACTTCCTTGAGCAGCTCATCGCGACTCATTTCCTCAGGTGGCTTGGACGACCGGGTCTT
TTTCATCGGCTTTCGGGGCAGCGGCGGAGGCGGTGCCAACGCTTGGGCACCGCCTTGAGC
ATACAGGCGCTGCCATCGCCCCACCGCGCCGGCATCACCAATCTGGAAGTAGGTGGTGGC
CTCCCGCCCGGACATGCCGTCCTGGCTCATCTTTTCCAGGACAGCCAGCTTGAACGGGAG
GTCATAGAACCGGGCCTGGCGATGAAATCCGCGCCAACCATGCAGCCGATAGGTCGCCAC
CCAGCGCCTGACCGTGGAGAACTCAAGGCCGTGGCGACGGGCAATGGCTTTGACCGATGT
GGAGGTCTTGCAGGCCTCTTTGGCGACCTGCAGTTTGAAACGTGCGTCGTATCTGTTCAT
GTATCCCTCGGGGTTGGATCTGACGTCCAACTCCCGGGGGG
>contig00064 len=1315 cov=65.2 corr=0 origname=NODE_64_length_1315_cov_65.154485_pilon sw=shovill-spades/1.0.4 date=20220914
TTTTTTTGGTTCTTCACCCAAGTCCGGGGAAGGCTGCACGGATTTTGAGGAAGAAATAGG
CGTCGTCTCGGTATCCGTAGGCGACGCGCTTGATGACCTTGATCTTGTTGTTGATTCCCT
CGACCAGATTCGTTCCAAGGGGCCATCGGCAATGAGCCAGGATGCCTGGCAGATAGGGCT
GTAGGCGACGGACAAACGTTCGCAGGGGCTCCAGGCGGCTACGCAATGCGCGCTGTCGCC
AGCTCTTCCACGCTTTTGCTGCCCAGGCCTGGCTACGGTAGCGCCAGAGCTGCTTCAAGT
CGTCTTTCAGCACATAGCTCGTCAATAGGGCCTTGTTGGCAGCCAGCAGCTCCTTGAGCT
TCACTCGTTGATCGGCCGGGACGTTCTGCCGGTTGCCCAGCAAGAGCCAGCGAGAGGTCT
TCACCACACGCCGGGCAGGTTTGTCCTGACGCAGCCTGTTGGCTTCATCCACGCGGACCC
GGTCGATGACCTCCCGACCGTATTTGGCCACCACATGAAACAGGTCGTAGACCACTTCGG
CGTTTGGGCATTGGGCTTTCACTTCCAGGTCGAATGCCGAATTCATGTCCATAGCAACCG
CCTGGATGCGTTCGCAGCCGTCCTTTCCGAGTAGCTCAAAGAAGGGACGTACGTCTGCGC
GGCTGCGTCCTCGACCGACCCAAAGCACGCGCTTGCGTGATGGTTCGACCACCACCGTGG
CGTAGCGATGCCCCTTTTGGATCGCAAACTCATCCATCGCGATCACCCGGACGTTCGATA
GGTCCACCGGACCCAGCGTCCGCACCAGATGCCTGAAATCAAGCGCCTTGACCGTCTTCC
AGTCCAGGCCATGCCACTTTGCGGTGGCATGGATGGAGGCCGTGGCACACATGCGTGCCA
CGCTCTGCGCCAGCCGTTGTGTTACCCGGGCATGTCGCTCCAGCCAATCCAGATGCTCAA
GTTTTGGCCCGCAGCGAGGACAGGCCAGCCGCTGGCGCTGGACTTCCAGCTCGACCGGCT
CATCGAACACGGGTAGATCACGGACCCGCCGGAGCGTCTGGTCATGGATGGCCACCACCC
ACTTGCCACATCCGCTACAGCGTCGGCGGCGGCGTGAATCAGGCAGCAGCGAAAGCACCA
GCCAAGTGGCTCCTCCACGCGCCTCCCGGCGCCATCCATCCAAGCGATATCCCGCCCAGC
ATCCCAGCAACGGCATACAATCCAGCTTGGCCACGGCCGGCCCCAGTTTGTAGTCTCGAC
AACCACAATCTAGCGGGTCGGCCGTGAGCCTCTCCCCTCAGATGGGAGAAGAACC
>contig00065 len=1111 cov=123.7 corr=0 origname=NODE_65_length_1111_cov_123.721000_pilon sw=shovill-spades/1.0.4 date=20220914
AGTAGCAACTGTCTTGTCAGGGGCAGCCGAGGGCCACCTCGGCGTCTCGCTTACGGGCGT
TGAGGATCACCAGCATTTTGCGCATGACCGCCACGAGCGCCACCTTGCTCGCTTTGCCCT
TGGCCTTCAGGCCAGCGTAAAACGCGCGCAGCCTTGGCTCGTACCGGATGGCCGTCAGGG
CCGCCATGTAAAGGGCTTCGCGTACCACCGCGCGCCCACCACTGATCCGCCGTTGGCCCT
GCCAGGTGCCACTTTCGCGGTTCATCGGGGCCAACCCCACCAGCGATGCTATGGCTTTGC
TTCCCAAGCTGCCCAGTTCGGGCAACTCGCAGGCCAGTGTGCTGATCAGGATGGGGCCGA
CGCCTTTGAGCGCGCCGATATTCTTCCAGCCAGGCTGCCCCTCAAGCTGCTCGGCAATAG
CTTTATCCAACTGCTTCAGGTCGTCAGATAGCTGAGCTATATGGCGTTGCTTCATCGCAA
TCAGATCCGGATCGACCAATCGCCGCAAGCGCTGCATCTCACTGACCCGCATCTGCACCA
GTTGCCTGCGGCATTGCGCAAATTCAGCCAGACGCTGCTGCCAAGGAGCAGGCGGTACGT
AGCGGGTCAGCGGCAACAAATGGGCCATCTGTGCCAGCACTGTCGCATCGAGCCGATCGG
TCTTGGCGGCACGGCCCGTGCCTTGGGCAAATCGCCGTGCACGCGCCGGATTGATTCGTA
CCATCGGCAGGCCAGCGGCGTGCAATACATCCAGAGCAGCACGCTCGTAACCCCCGCTTG
CCTCAAGAACGACCTGCTTGATCGGCCACGTCTTCAGCCACCGAATCAAGCGCACAAAGC
CGCGCTTGTCGTTGCTGAATTGGCGAAACTGCTCTCCATGGACGGCCACATCCAGCGTGG
CTTTGCTCACATCGATCCCGATCCCAAACATGGCAGAACTCCGCTAGGCTGACAGGGTCG
AGAGCTCTCCCCGCTTGCCCAGTCTTATCAGTTCGAGCGCCAACTCAACCAACTGTTCGG
GCGGTTCAGGGAGAATCCGGCGTGGGGACCCAAGCTACTTCTCGGTCGCAAGACCTGGAT
CCACACGGTCGCCCACGCCGGGCTCTCGGCA
>contig00066 len=1023 cov=204.3 corr=0 origname=NODE_66_length_1023_cov_204.319079_pilon sw=shovill-spades/1.0.4 date=20220914
TGTGTAAACCCACCACGTTGTTCAGCAGGACTCTGGAAATAGGTGGCTGGCCACCGATCC
CCATGTGAGGGCGGTGCCAGTTGTAGTGGTGCAGCCATTGGGTCAGCACGGAATTGCGCT
GGTCCGAGGAGGCGTATTCGCGGGCGTAGGCCCATTCGCGCAGGCTGGTTTGGATGAAGC
GCTCGGCTTTGCCATTGGTCCGCGGCGTGTAGGGCTTGGTTCTGATGTGCTTGATCCCAA
GGGATTTGAGCAGCTTGGCAAAGGCGGTGGAGCGATAGCAGGCACCGTTGTCGGTCAGGA
TCCGCTTGAAGGTGATTCCCAGGCTGGCGTAGTACTGCAGAGCGCCCAGCAGCGCCTGGC
AGGCGGTTTCGGCCTGTTCGTTGGGGTGGACGCTGCTGAAGGCGACCCGGGAGTGATCGT
CGATGGCCACGTGGACGTAGCCCCAGCCACCGCCAGCGGCGTTTCCCCGACGTTTGGCAT
CGGTTCTGTGCCCTGGCCGCTGGAAGTTGCCCAGCTTCTTGATGTCCAGGTGCAGCAGCC
CTCCGGGCTGATCGTATTCGTATCGGATGACCTCCTTGGGCGGTTCAAGCCGACACAGCC
GATTGAGGCCGTGGGCACGCATCAGCCTTGAAATCGTACTGTGGCCGACCCCCAGCGCCT
TGGAGATGGTCAGGTAGGTCTGCCGTTTACGGCGGTGCTCCTTGATTTGCTCGATTACCG
GAGCAGGTGTGGCATGCGGCGTCTGGTGAGGCCGTGAGCTGCGGTTTTCCAGCCCCGGTG
CCCCGAACTGGCGGAATCGGGCCAGCCATTTGTAGGCCGTACGCACACTTACGCCGCATG
CTTGGGCTGCTTCCTCTGGGCGCAGGCCCTCGTGGAGGATGCGGCGAATAAGAAGTGCTC
GACTATGGACGGTCAAACGGGCATTTTTATGGTGGTTCATCCGGGCTCTTTGGGGTCTGG
AGAGGTGTGGTAACCACCATTTTCCAAAGATGTCCCGGATGAACAACGTACAGAGAGATC
ACA
>contig00067 len=857 cov=128.5 corr=0 origname=NODE_67_length_857_cov_128.540214_pilon sw=shovill-spades/1.0.4 date=20220914
AGTCATCTGCGTCGCCTCGCTGGTGCCCAGCTCGGCATCCACGTTTCCAATCTTCTTAGC
CATTTTTCACCTCAGGGTCTGTGAGCGAATTGAAACAGAAGCGGACAGCTGTCTCATGAG
GACCCGGGTCCGGGTGCGCACGGTACGGAAAGCGAGTAGAGGGTCCGCTTGCCGCTCTCG
ATGGCAAGCATCTGGAATGAACGAAGCGTCATACCTGGCACTCCTTGTGGTGCTCACCGT
CCTTTAGCTTGTTCGTCGCTTGGAGGTGTTTCTCTGCACGCCTGATCATCTTGCAGACGG
CTTGGGTCGATACATTCAGCATCGTCGCGATTTCGCTCCTGCTCTTGTTGTTCTGAAGGT
GGGAGTGAGCCTGTAGTGCCCTTGCCAATGCGGCATCCCGTTGCCCGCTGGGTACGTAGA
TGCAAAGAGAGCAGCATCGAGCCAGCAGCTCCTGGCGAACGTCTTCGGTCGCAGCGGCGA
GCTCCAGGTCATCCAGCAGGGCCGCCTGGCGCAGTTGATGAGAGAGTTCGTCCTCAACCA
GGTCGAGGAGTTCCATCCCCAGCTTGCTGGCATGACCTCCTGCCTTGGACCGGTTCGTCG
GCAGGTAGATCGTGCTGCCTCCAAATTGGGACTTGATCCGGCCACACACTTGCCTGGATA
CCGCGAGGGCGTCGGCATGCGGAACATCCGCGCTACTGAGGACAAGACGGATCACGTCCG
TAACCTCATCAAAAAAGGTTCTGTTGGCCGACACGCTCTTGCTCCAGATGACATTCATGA
AACCGGACAGCTGTCCGGGTGACGAAAGTATTCCGGTGGCGTCGAGGCAATTCCCTGAAA
CCAGTTTCTAGAAATGA
>contig00068 len=806 cov=68.5 corr=0 origname=NODE_68_length_806_cov_68.512230_pilon sw=shovill-spades/1.0.4 date=20220914
CAGATCGTGGTGAACAACGTGACCTATGCGGCCTTCGGCCCGGCGACCGGCTGGACCTAC
GGCAACGGCCGCCAGCTGCAGCGTCCGTTGGATCTGGATTACCGCCCGCAGGCGGTACAT
GACTCGGCCGCAGGTGGCCTGTCGCTGGGCTATGGCTACGACCCGGTCGGTTCGATCACC
GAGCTGAAGAACGGCGCAGGTCCGACGGTGCTGGCCAAGTACGCCTACGACACGCTGGGC
CGCCTGACCCAGACCCAAGACGGCGCGACCGGCACGCCGATTGAAACCTATGCGTATGAC
GCCACCGGCAATCGCACCGCGCTGACCACCTCGGCAGGCACCGCCAGCTACAGCTATCCC
GCAACCAGCCACCGGCTGACCGCCGTGGACGGCGAAGCGCGCACCCATGACGCAGCGGGC
AATACCACCAGCATCGGCAGCAAGACCTTCACCTACAGCGATGCCAACCGCCTGAACGCG
GTGAAGCAGGGCGATGCCGTGCTGGAAAGCTACGGTTACAACCATCGCGGCGAGCGCGTG
CTGCGTACTCCAGCCGGTGGCGCAGCTCAGATCACGCTGTACGATGAGGCCGGGCAGTGG
CTGGGCAACTACTCGGCCACGGGGCAGGCGCAACAGCAGGCCATCTGGCTGGATAACTAC
CCGGTGGCGCTGATCAACGTGCCGGCTACCGGCGTGCCGGAACTGGCCTACGTGCAGCCG
GATCATCTGGGCACACCGCGCGTGGTGATTGATCCGGTGAGTGATGTCGCGATCTGGGAG
TGGAACAACAGGAGCGAGGTGTTCGG
>contig00069 len=618 cov=28.8 corr=0 origname=NODE_69_length_618_cov_28.800789_pilon sw=shovill-spades/1.0.4 date=20220914
TATCGCTTGCTTTAAAACAATTAATAGTTGCTTGATCAAACGTCTGCAAGATGGACAATC
ATCCTTCCTGCAGGCGCCTTCACAAGATACCTGCGCATACTTTCAAAGATCCGGGGAAGT
GGCCTCAGCGCCGTTCCCGTGTGCTGCGAAGTTTCCTTCGTAGCGAGCCGCCCATTATAG
CCGGCTTTTCCGCTTCGTCAACACCTTTTTTTAAGGCCGTCTCACCGGGGTGGACGTTGT
TGCCGATGCTGCTTCGGCGTTGGACCCGAAGGCCTTTCGTCGTTGCGAGCCGCCTATTAT
GCCGGACTTTTCGAGTCCGTCAACACCTTCGTTCGATCATCTCGTTCGTCGGTGGTGGCG
TTGCTGTTTGCGTGCCGTTTCCGAAGAAGCGGTGCGCTGCAGCAAGGGAGCGAATTCTAG
AGATCCTGCAGATTTCGTCAAGCATTTTTTTGCAGGGTGATGACAGAACCAAGGCAACGT
CACGCATGGCATACGCTCGAAGATCATCTGATGAACATCCTGGGCTGCCTGGACCGGCCA
ACCGAAGGCAGCTACCGCGTGCACGGCGCCGCAACCGAGCAGATGTCGCCCGATGAACTG
GCGCACCTGCGTCGCGAG
>contig00070 len=607 cov=135.8 corr=0 origname=NODE_70_length_607_cov_135.762097_pilon sw=shovill-spades/1.0.4 date=20220914
TGTACGAACTGGCGCGTGATGTGCAACACGCCAACCCATCTATCGGCTTTATCCAAGCCG
CGATCATGGCCCAAAAGGCCATTCAACGATAAGAGGTCCCCATGAACACCATCACGGAAA
TCCAGTCCAGCATCGAAAGCCTGGGCGCGATCAAAGAGAAAATCACTGCCGCCGTTTCTG
AGCGCTACCAGCGCTTGGAGGTGCTGGCCGGGGAAAGGGGCAGGATCGTCTCGCAGCCCG
TGTCGCGCAGGGACTACACGACGCTCGTGTGGCGCATGCTGGATCTGAAGGCTGAACATT
ATCGTCAGAGGCTCACCGATGAGCTCAGGAAATCCATCTTTGGGAACGGTGACCCCGGTC
AGATGAAGGCCACTGTAGGGTCGGCCATGCGGCTCAACACGATGAAGCCCGACGATATGC
TTGGCACCCTGCCGGGACAGCTGCGCGGAGCGGTCTACGGCGGTGATTTTGACAGGGAGC
CGCTCACCCAGCTTGCCGCTACCTACTTCCTCCTGGATGAGATGAAGCTGGCGACTGCCG
ACGCCCTGGATGGCATCGCAAATTGGCCCAAGGCCCTCCCGCTCAAGGCTTCGCTGGCGA
AGATCGG
>contig00071 len=580 cov=76.5 corr=0 origname=NODE_71_length_580_cov_76.511727_pilon sw=shovill-spades/1.0.4 date=20220914
TCTCGAGGAATTCCGAGATCGCGATCTTGGCCTTCTCCGCACCAGCAGCACTCACCGCGC
CGTTCAGCGCATCCGCACCACCCAATGCGGCCATCGCTGCACCGGCCATGCCGTGCAGCA
GCGCGCGGCCATTGCCGCCGTCGGCCCAGAACGCCTTGCCTTCTTCGGTCTCCGCCTTCT
GGCTCAGGTAGCCGCCCAGGTCGCCCACGCCCTTGAACAGCAGCTGCCCACCCAGCTGCA
TCACCTCGGCACGCTCCTGCATCTTGCGCAGGTCAACGGCCGACAGTGCGCTGTCGGTAT
CAAAGCCGGTCGCGGTCCGATCAAGACCTGCCAAAGCGCTCTCATTGCCATCGCGCACCA
CCACGGTGCCGGCGGCGATGTCCGAGCGCGTGGTGCTGCTGTCGTTCTTCTTGGTGCCGC
CCAGCAGGCTCAGCCCCGCGCCGGCCGCGCTCCCCAGCGGGTTGCTGATGCCACCACCGC
TGCTCATCCCGGTGCCGATGCCACCGCCACTGGTCTTGGCGCGGGATTCGTTCTCGATGT
CGACAACGGTCAGGCTGCCGGTATCCAGGCGGTTCTTCGA
>contig00072 len=557 cov=10.2 corr=0 origname=NODE_72_length_557_cov_10.242152_pilon sw=shovill-spades/1.0.4 date=20220914
GTGGGCGGGCCGGTGGCCGCCACCCCCCCGTGGCGGTGGGGGGAATCGGCCGCCCCGCGC
CCGGCACTACCCAATGCGACGCCATACGCGAATCGCTCTGGTGGGTGCCGACCTTGGTCG
GCACAGTGCCGGCAGCATTGCGATCTGACAGATGGTGCCAACCAAGGTTGGCACCTGCCA
ATTCCGAGCGTTGTCGGCGATTCCGATCCGGCGCAAGCAGACCTGATCGTCTGGTAGTGC
CGGCCGCTGGCCGGCAACCTCACGATTCAATGGTGGGCATCTGCCGGCCAGCGGCCGGCA
CTACCCAATGCGACGCCATACGCGAATCGCTCCGGTAGGCGCCGGCCGTCACTCTGGTAG
GTGCCGACCTTGGTCGGCACAGTGCAGGCAGCATCGCGATCTGACAGATGGTCCCAACCA
AGGTTGGCACCTACCAATTCCGGGCGGTGTCGGCGATTCCGATCCACCGCAAACAGACCT
GATCGTCTGGTAGTGCCGGCCGCTGGCCGGCAACCTCACGATTCCATGGTGGGCATCTGC
CGGCCGCTGGCCGGCAG
>contig00073 len=493 cov=70.8 corr=0 origname=NODE_73_length_493_cov_70.761780_pilon sw=shovill-spades/1.0.4 date=20220914
GACAATCATCCTTCCTGCAGGCGCCTTCACAAGATACCTGCGCATACTTTCAAAGATCTT
GGGAAGTGGCCTCAGCGCCGTTCCCGTGTGCTGCGAAGTTTCCTTCGTAGCGAGCCGCCC
ATTATAGCCGGCTTTTCCGCTTCGTCAACACCTTTTTTCAAGGCCGTCTCACCGGGGTGG
ACGTTGTTGCCGATGCTGCTTCGTCGTTGGACCCGAAGGCCTTTCGTCGTTGCGAGCCGC
CTATTATGGCAGGCCTTTCAGCTTTGTCAACAACTTGTTTGAGGAACTTGAAGCTCTTCG
TGAAGTTGTTGCCGCAAGTCCAGGTCGAAACCGGGTGCCTGCAAAAAAAGGAAAACCCCG
CTGCGCATGCAGCGGGGTTCTCGGGTGTAAACCCTGGCGATGACCTACTCTCGCATGGCT
TGAGCCACACTACCATCGGCGCAGCTGCGTTTCACTTCCGAGTTCGGGATGGGATCGGGT
GGTTCCACAGCGC
>contig00074 len=492 cov=90.2 corr=0 origname=NODE_74_length_492_cov_90.236220_pilon sw=shovill-spades/1.0.4 date=20220914
CAGCTGTCCGCTTCTGTTTCAATTCGCTCACAGACCCTGAGGTGAAAAATGGCTAAGAAG
ATTGGAAACGTGGATGCCGAGCTGGGCACCAGCGAGGCGACGCAGATGACTAAAACCGGC
AGTGAAGGCGGTCAGGCTGAACTGGAGATATTGATGGGCGAAGGCCAGGTTCGGGTGGCC
GGTCAACAGCTCTCTGTACGTGAGTACACCTTCGCCGAGGGGCTTTTCATCCAGGCTACC
GCTCGATCCTTCCTGGAAGACCTGTACGGCGTGTTCAAGCCAGGCAGCACCGTTCCCAGC
TTCGAGCAAGTGAGTGAAATCTGCGCTCGCAATGCCGATGTGATTCTGGACCTGATGGCG
AAGTCAGCCAATGTCGAACGTAGTTGGGTGGAGTCTCTGGCTGAGGCCGAGGGTGAACTG
CTGATGCTTGCCTGGTGGAGAGTGAACTCCGGTTTTTTTATCCGTCGGGTCCTCCGGCGC
GCAATCGCAGAG
>contig00075 len=492 cov=2.3 corr=1 origname=NODE_76_length_492_cov_2.328084_pilon sw=shovill-spades/1.0.4 date=20220914
GGCGGAAGCGATCCCTCCTAGTGGTAGAGCCGCCCGCTGGCCGGCTGCTCCGGCCATTGC
GGATTGCCGGCCAACGGCCGGCACTGCCCTGCCTGCACCCGGCCGCCAGCGAGCAAAACA
GAACACCTGCATCCGCGCCGGATGCGATCCGTCCGAGTGGTAGCGCCGGCCGCTGGCCGG
CTGCCCCGGCCATTGCGGATTGCCGGCCAGCGGCCGGCACTACCCGGCCTGCACTCGGCC
GCCAACGAGCAAAACAGAACACCTGCATCCGCGCCGGATGCGATCCGACCGAGTGGTAGA
GCCGGCCGCGGGCCGGCTGCTCCGTCCATTGCGGATTGCCGGCCAGCGGCCGGCACCACC
CAACCTGCACCTGCCGCCAGCGAACAAAGCAGAACACCTGCATCCGCGGCGGATGCGATC
CGACCGAGTGGTAGAGCCGGGGGGGGGGGGGGGGGGGGGGGGGCGGCGGGGGGGGGGGGC
GGGCCGGGGGGG
>contig00076 len=492 cov=38.3 corr=0 origname=NODE_75_length_492_cov_38.265092_pilon sw=shovill-spades/1.0.4 date=20220914
CAGCTGTCCGCTTCTGTTTCAATTCGCTCACAGACCCTGAGGTGAAAAATGGCTAAGAAG
ATTGGAAACGTGGATGCCGAGCTGGGCACCAGCGAGGCGACGCAGATGACTGAAACCGGC
AGTGAAGGCGGCCAGGCTGAACTGGAGATATTGATGGGCGAAGGCCAGGTTCGGGTGGCC
GGCCAACAGCTCTCTGTACGTGAGTACACCTTCGCCGAGGGGCTTTTCATCCAGGCTACC
GCTCGATCCTTCCTGGAAGATCTGTACGGCGTGTTCAAGCCAGGCAGCACCGTTCCCAGC
TTCGAGCAAGTGAGTGCGATCTGCGCTCGCAATGCCGATGTGATTCTGGACCTGATGGCG
AAGTCAGCCAATGTCGAACGCAGTTGGGTGGAGTCTCTGGCTGAGGCCGAGGGTGAACTG
CTGATGCTTGCCTGGTGGAGAGTGAACTCCGGTTTTTTTATCCGTCGGGTCCTCCGGCGC
GCAATCGCAGAG
>contig00077 len=468 cov=6.6 corr=0 origname=NODE_77_length_468_cov_6.641457_pilon sw=shovill-spades/1.0.4 date=20220914
GGCAACAGCAACAGCAGAAGCGGCATTCCGTGGGTTGGCGGGGCGGGGGGGGGGGGGGGG
GGGGGGGGGGCGGGGCGGGCAGGGGGCGGGTGGGCGGGCCGGCGCCGCGGCGACCCCCCC
GGGCCCCCCCCCCCCCCCCCCCCGCCCCACCTCTGACAGATTCCGGCGGCTGTTGGTAGG
TGTCGACCTTGGTCGACACGATAGATCCATGCGTGGATGCTTTTCGATTCCAGTTCGAAA
TATTCGATTCCGATGGAGATTCATCCACGCATGGCGTGGATCTACAGCAGATCGCGAGAA
TCTGTCGAAGGCGGGGTGGGGGGGGGGGGGGGGGGGGCCGGGGCCTGGGCGCCCCCCCCC
CCCCCCCCGCGCCGGGTTCCCCCCCCCCCCCCCCCCCCCCCCCCCCCCCGCCTACCCACA
GGAAGCCCGCTTTTGCTTCGGCTGTTGCTGTTGCTGTTGCTCCAGCTC
>contig00078 len=313 cov=142.0 corr=0 origname=NODE_78_length_313_cov_142.009901_pilon sw=shovill-spades/1.0.4 date=20220914
AGCCTGCCGGCATCGTGCATGCCGATGAATTCGTCTTGCGCCAGGAAGTGGTTCGTCAGT
CTGGTGCCAAGACATTCCTCTCAGCATTCAATCGAGTGGGCATGGCTGCCATCGGCGGCT
GGCGCGATGGCTACGCGGAGGGCGGCCCGGTCAGCCTTGGACAGCCCATGTCGGTCTCAC
AGCCAATGGCGAGGATGGTGGCTACTGGCGCTCCCGCGAGCCAGGCACCGCGCATTGGAT
TGCGGATGGTGAATGTGGTGGAGCCGAGCTTGCTGGCGAACTACCTGGATGACCCCGGGA
GTGACCACGTGTT
>contig00079 len=308 cov=36.4 corr=0 origname=NODE_79_length_308_cov_36.436548_pilon sw=shovill-spades/1.0.4 date=20220914
GATGACCTACTCTCGCATGGCTTGAGCCACACTACCATCGGCGCAGCTGCGTTTCACTTC
CGAGTTCGGGATGGGATCGGGTGGTTCCACAGCGCTAATTTCACCAGGGAGACGGTTGCA
GCAGCGCTTGCAGCGCCAGCTTCGCGATCTTGCCCTTGGGGCGGAAGGCGTCCAGAAAAG
CAATGCCTTCACTTAATAAGAAAAACCCCGCTGCGTGAGCAGCGGGGTTTTGGGTGTAAA
CCCTGGCGATGACCTACTCTCGCATGGCTTGAGCCACACTACCATCGGCGCAGCTGCGTT
TCACTTCC
>contig00080 len=138 cov=32.6 corr=0 origname=NODE_81_length_138_cov_32.629630_pilon sw=shovill-spades/1.0.4 date=20220914
GGCGTGATCGGCAGTACTGCCGATGCCTCGAAGAACCGCCTGGATACCGGCAGCCTGACC
GTTGTCGACATCGAGAACGAATCCCGCGCCAAGACCAGTGGCGGTGGCATCGGCACCGGG
ATGAGCAGCGGTGGTGGC
>contig00081 len=119 cov=20.4 corr=0 origname=NODE_82_length_119_cov_20.373913_pilon sw=shovill-spades/1.0.4 date=20220914
CCCACGCCGGGCCGGTCGCCGCCATGAAAGAACTCACCCTGGACTCTGCTGTCGCCACGC
TCCGCGCGGGCGGCGTGATCGCCTACCCGACCGAAGCGGTCTGGGGCCTGGGCTGTGAC
```
