## Supplementary Table S1 and Table S2 for "*Stenotrophomonas muris* - First discovered as an urgent human pathogen with strong virulence associated with bloodstream infections": WGS-data-S8.txt (part 1 of 5)

```
>contig00001 len=886980 cov=35.6 corr=1 origname=NODE_1_length_886980_cov_35.645938_pilon sw=shovill-spades/1.0.4 date=20230425
CTACGTGGTTGATAGGTCAGGTGTGTAAGTACAGCAATGTATTGAGCTAACTGATACTAA
TGATCCGTGCGGCTTGACCATATAACCTCAAGTTGCCTTGGCTTTACGACAACGTCGTAA
GAGCATCCAAGTGCACGCTACGTCACAAGAACTATGCGAGGCTGGCGCCTTGTCCCCCAG
GGACGAGTGCGACACTCCAAAAGCCTCCCTGGTGAAATTAGCGCTGTGGAACCACCCGAT
CCCATCCCGAACTCGGAAGTGAAACGCAGCTGCGCCGATGGTAGTGTGGCTCAAGCCATG
CGAGAGTAGGTCATCGCCAGGGTTTACACCCAAAACCCCGCTGCTTGCGCAGCGGGGTTT
TTCTTTGTGCGCAGAACATGCGGGTAGTGCCGGCCGCCGGCCGGCACCGCCATAGCTGCA
CACCGGCCGGTAGATGCACGCCATGCGTGGATATTCTCCGCGGGCAGCCCCAGCGCCAAC
CAAGGTTGGCGACTACCGAGGGCATGCGGGCGCACAGTAGATCCACGCCGTGTGTGGATG
CGGCGCCAGCCAGGGTTGGCCGCTCCCCAAGGCAGGTCCGGAAGCGGCCTCTTTTCCTGA
CCCATCACGCAAAAGCAGGCAAAAAAAACGGCGCCCTGCGGGCGCCGTCTTGACCGGGAT
GGAACTGCAGGCCCGGATCAGGCGGCCCGCGAGACCTCGTGCGGTTCCTGCTGGCGGAAC
ACCGATACCGCCTCGGTAAGCGTACCCGCCTGCAATTGCAGCTCGCGTGCGGCCGCGGTG
GCTTCCTCCACAAGCGCGGCATTCTGCTGCGTCGCCTGGTCCATCTGCACCACGGTCTGG
TTGATCTGCTCGATGCCGACCGACTGCTCCTGCGAGGCCGCCGAGATCTCGTGCATCAGG
TGGCTGACATTCTCAACGCCCCCGACAATGCCCTGCATCCGCTGGCCCGCATCGGCCACC
AGCTGGGCGCCTTCGCCCACCTGGCGACCTGCCTCATCGATCAGCTTCTTGATTTCTTGA
GCCGCAGCGGCGGAGCGCTGCGCCAGCACGCGCACCTCGCTGGCCACCACCGCGAAGCCA
CGGCCCTGCTCGCCGGCACGGGCGGCCTCCACTGCCGCGTTGAGCGCGAGGATATTGGTC
TGGAAGGCGATGCCATCGATCACGCCAGTGATGTCGCCGATCCGCTTCGAGGCTCCCTCG
ATCGCCTGCATGGTGTCGACGACCCGCTGCATGGCGACGTTGCCGTCGCTGGCGGCGCTC
TGGGTGGTGATCGCCAGCTGGCTCGCCTCGCGCGCATGGGCAGCGTTCTGGCGCACGGTG
GCAGTCAGCTCTTCCATCGAAGCGGCGGTTTCCTGCAGGTGCGCTGCCTGGCGCTCGCTG
CGCTCGGACAGCGCGCCATTGCCCGCAGCGATTTCGCTGGCAGCGGTGCTGATCGAGGAC
GCGCACTGCTGGATACGGCCCACCATGCGCGCCAGCTGGCCGGCGGTGGCGTTGGCATCG
CGCTGGATCGCGGCAAAGGCGCCGTGATACTCGCCATGCATGCGTCGATCGAGATCGCCG
CTGGCCAGCGCCGAGAGCATCTGCCGCACCTCGTCAACCGTACTGCCCAACGTATCCAGC
AGCTGGTTGATGCCACCGGTGAGGCCATCGAGGAAGCTGGCACCTTCGGTTGCCTGCAGG
CGCTGGTCGAGGTCGCCGGCGGCGGCGGCCGCGACGATGCCGGCGACGGCGTTCTCCAAG
GCGAGCTCATGGGTACGGTCATGCCACTCCACGGCAAAGCCCAGGCGCACGCCCTGTGCG
TCGAAGACCGGAGTAACCACCTGTGCGAAGTGCACCGGGCCGATCTGTACCTTGCCGTTG
TGGCTGACCTGCAGGCCATTGAGGATGGCGCGGATCCGGTCCGGGTTGACGTGGAAGCGA
TGAATGCTGCTACCGACCAGGCGCTCGGCATCGAAATCGGGGAAGGCCTGGCGCAACGTT
GCCTGCTGGTTGCGCAGCAGGGCCACCACCGAGCGGTTCACGTAGCGGATCACGTGATCG
TTGTCGGCAATCATCATCGCGGTGCGCGAGGCATCGAGGGCCTGGCGGATCTGCGCGTTC
TCGGCGTGTGCCTCCGCTTCGCGTCCACGCTGGGCCTGTACATGGCGTGCGGTGCCGGCC
AGCGCATGGGCCAGCGAACCTGGTGCGTAGGCGGTGGTGTCAGCATGTGCACCAAGATCG
GCGCCGGTGGCGATGTCGCGCGCCAGCGCGGCCAGCCGGCGGGGACCGTGGCCAAGTGCT
TCGGTCTGCTGGCGGAGCCGCAGTGCGACCTGGCCAAGGAACAGGGTCAGGCCGGCCAGC
ATCGCGGCCTGCAGCAGCGCCGGCCCCACCGCAGCACCGGCCGGCAGCGGGGCCAGCAGT
GCAAGCGTGCCGATGCTACCGGCCAGCCACACCGGCAGACGATCGCGATGGCCCAGCAGC
ACGCCCAGCAGCAGGGCGATCGGCAACGCCGGCGACAGGCCGGTGATCGCGGACAACAGG
GCCAGCTGCAGCGCCACCAGGATTGCCAGGGCGTTGCGGGCGATGCCGCGGCCTGCCAGC
GGACCGGCCAGCCACAAGGCGGGCAGCACAGCGCCCGCGGCCAACGCGGCGGCCACACCG
TGCGGACCGCGCAGGGCCAGCACCAGCCCGGTCACGGCCAGTGCCGCGCTGCCGGTCAGC
AGGCGGCGGTCAGCACCGCGGGCGAGCTGTTGCAGGTGCGACAGGCGGGCGGTATCGGGG
GGACGGGCGGATGCAATGGACATCGGAGGCTCCTGGGTCAGCAGACGACAACGAGCACGC
CGCAACGCACGCAGCAGGGCGTGACGAGGGCGGGTGCCGGGAATTCGAGGGATGCGGCGC
GATCAGCGACGCGGAGACGGGACACCGCGGCCACATCCTGTGGGTGACGGTGCAGCAGAG
CGGGCATGCGGACTTCCTTGCAGAACCAGACACATGCCGCAGGACCGACCGGGCCCGCGT
GCAGCGGGCGCAGGGGCCCGCAACTGATGTATCGGCCGCAAACGCGCGGAGTGAAGCGCG
CGGACGCCTGCGCTCAGCCGGCGTTGTCGTTGCTGAAGAAGTGCAGGATCACGCCTGCGA
TCTGTTCCGGATCTTCCATGTGCAGGTGATGGTTGCCGGGAAACACTGCCAGCCGGCCAT
CCCGCAGGTGCTGCAGGCGATCGCTGCGCATCGGCTCGGGATAATACGACTGCGCCGGCG
TGGCATAGATCACCTGTGTCGGGCAGGCGATGGCCTGCAGCAGGTTGTCGATCTGGCCCT
CGCTGAGGCGGATCGCGGTGGGCAGCATCAGGCGCGGATCGCTGCACCAGCGATACCCGC
CTTCGACCGGTTCCACGCCGCGCTCGACCAGCAGTCGTGCGCACGGTTCGCTGAGCTGGT
TGGTCATCATCCGTGCGCGGATCGGCGCGGCCAGGTCGGGGAACACGCGCAGCTGCTTGC
GCGCCAACGCACGGGTGGCGTTCACATGCTCGCGCAGGCGATGGGCGGTCTCTTCTTCGG
GGCCGCGCAGGCCGCCGAGAGCTTCGATCGCCACCAGGCGTTCGACGCGGTCGCTGACCG
AGGCGGTGAGGCTGGCGATGCCGGCGCCCATCGAATGGCCGAGCAGGCTGAAGCGGTCCC
AGCCCAGGGCGTCGGCCACATCAAGCACGTGGCAGATCGCGGCCGCCGTGGTGTAGCTGG
CACCGGCCGGCAGGTGCGCGCTGTGGCCATGGCCGGGCAGGTCGATCGCCACCAGCTGCA
GCGACGCCAGGTGCGGCGCCAGCGGCACGAAGCTGGCGGCATTGTCGAGCCAGCCATGCA
GGGCCAGCACGCGCGGGCCGTCGCCGCTGTTGCGCAGGCCGGCGACGCGGGTGCCGCCCA
CCTCGAGTTCAAAGGGTTGCAGACTCATGCCAGCGAGGCCACGGCCAGTCGTGCCAGGGC
GCGCGCGTGTTCCGGTTCGGCATTGAGGCAGGGGATGTAGCGCATCGTCGCGCCACGTTC
GGCCAGCGTTTCGGTGAAGCCCATCGCGACTTCTTCCAGCGTTTCCAGGCAATCGGTGGC
GAAGCCGGGGCAGACCACGTCGATCTGCTTCACACCGGATTCGGCCAACGCCCACAGGCT
CGGCTCAGCGTAAGGCTGCAGCCAGCGCTCGCGGCCGAAGCGCGACTGGTAACCCATCTG
CCAGTCGTCCTTGCCCAGGCCCAGCGCGTTGGCGATGGCCTGGGCGCTGGCCTCGCAGCG
CTGCGGATACGGATCACCCGCGTCGGCCAGGCGCTGCGGAATGCCGTGGAAGGAGAACAT
CAGTTTCTGGCTGCGGCCGTGCTGTTCCCAGTAGCGGCGGATCGAGCCGGCAACGGCCTC
GACCCAGCCCGGGTCGACCGAGTAGTCGCGTACCAGACTGACGGTCACGCCCGGGTTGCG
CCGCTGCCAGGCGTCGACGCGGTCCTCGACCGAGGCGGTGGTGGTGGTGGAGTACTGCGG
GTACAGCGGCAGCACCACGATGCGGCGTGCGCCTTCGCCGGCGAGACGGTCGAGCTCGTG
GGCCAGGGCCGGTTCGCCATAGCGCATTGCGTGGCGCACTTTCAGGGTTGGCAGCAGGGC
CTGCATCGCCTGCGCCAGCTGCCGGGTATGGACCATCAGCGGTGAGCCATCCGGCAGCCA
GACCTGGGCGTACTTGGCCGCCGAACGGCTGCTGCGCAGCGGCAGGATCAGTCCGCGCAG
CAGCGGCTGCCACAGCAGTGGCGGGATCGCGACCACGCGGCGGTCGGACAGGAATTCGGC
CAAGTATCGGCGTACGGCGGGGGCCGTCGGCGTATCGGGCGTGCCTAGGTTGACCGCCAG
CACGGCGGTATCGGGTGCGTCGAGCATGGGGTGCATTGTCGCCGATCCGGTGTCGCACCG
GGATGCAGGGTTCGGATTGCTGGCATAGCGCGCATCTATGTGAGCGGGGAGCGCTCATTG
GTGATTCATGACAACACTACTAATTTCAGTCACTTGCTATATCTTCCTATGGACTGACTT
CTGGAGCCTGCCATGCGTCGCCCGATCCAAGCCCTGCTGATCGCCGCCAGCCTGCTGTCC
AGCCAGGCCATGGCCGGACCGCAGGAAGACCAGCGCGCCCGCAATGCCGTGCGCGTGCTG
GCGGAGATCCAGGAAATCCCTGAACAGGGAATTCCGGACAAGTTGCTCGACGAAGGCCGC
GCGGTCATCGTCATTCCCGACACGATCAAGGCCGGCCTGGTCATTGGCGGTCGTCGCGGC
CACGGGCTGATGTCGGTGCGCATGCCCAATGGCGCCTGGTCCAGCCCGGTATTCGTCAAG
CTGACCGGTGGCAGCATCGGCTTCCAGGCCGGCGTGCAGTCTTCGGACGTGGTGCTGGTG
TTCCGCAACGACCGCAGCCTGGACAACCTGGTCAATGGCAAGTTCACGCTTGGCGCCGAT
GCCGGCGTTGCCGCCGGTCCGGTCGGCCGCAATGCCGCCGCCGCCACCGACGGCCAGCTG
AAGGCCGAGATCTGGTCGTGGTCGCGCGCGCGCGGCCTGTTCGCCGGTGTCGCGCTGGAT
GGCGCGGTGCTGCAGATCGACGATGCCGCCAATCTGGACGCCTACGGCAGCAACACCACG
CCGCGCATGATCTTCGAAGGTCGCGCCGTCGGTTCGCCGTCGATGGACGTGGTCGCCTTC
CGCGATCGCCTGGAAGAGGCCACCTACGCCGCCCGCAACAACCGCAACGGCAACGGTGGC
AATGCACCGCGTCCGGCGCCGGCGCCGGCTGCCGCCCCCGTGTCTGTGCCCGTTCAGGCA
GCACCGGCGGCCCCGGCCGAAGCCACCACCGCGCCGCTGCAGAACGTTCCGCAGAACCCG
CCGCCGCAGCAGCAGGGCTTCCAGCCGGTCAATGACGGCGAAATCCGCACGGAAACGCTG
GGCGGAAACTGACTTTCGTCACGCGCGCCGGCTAACACCCGGTGCGCTATGCTCGACAGC
CTGATCACTAACGTAACGAGCGTCTTTATGGGCAGTTTCAGCATCTGGCATTGGTTGGTC
GTGCTGGCCATCGTCCTGCTGGTGTTCGGCACCAAGCGCCTGACCAGTGGCGCCAAGGAC
CTCGGTTCGGCGGTCAAGGAATTCAAGAAGGGCATGCGCGACGACGACAAGCCGAACGCG
CAGCTGGGCGACGAGTCGCGCAGCCAGGACGCCTCGCGCACCGCGCAGGACGAGCACGAC
CGCACCCCTCGCTGATCCGGAGCGGTCGCGGTGTTTGATATCGGCTTCAGCGAACTGCTG
GTGATCGCCGTGGTCGCCCTGGTGGTGCTCGGTCCCGAGCGCCTGCCCAAGGCGGCCCGC
TTTGCGGGCCTGTGGGTGCGTCGCGCCCGCAATCAATGGGATTCGGTGAAACAGGAACTG
GAGCGCGAACTGCAGGCCGAGGAGATCAAGCGGCAGATGCAGGACGTGCGCCAGGGCATG
CAGGACACCGAGAACCAGCTGCGTGCCCGCGGCGAAGCGATCCGTCGCGAAGCGCAGGAG
GCGCAGCAGCAGGGCGATACGCTGGCGCAGGAGGTACGCGCACCGGCGCCTGCGGATCTG
CCGCCGCATATGAGCGGCCTGACCCGTGCCGATGCACCGGTACAGGAGGGCGTCGCTCCC
GAGCCGACGCCGGTGACACCCCCTGAAGCCGGTGCGCCGCCGCCGCCGCGCACGGAGCGC
CAGCCATGAGTGAACAGGATTTCGGCGAGAGCTCGCTGGTCGAACATCTGGTGGAACTGC
GCGGTCGCCTGGTGCGCGCATTGCTGGGCCTGGGCGTGGTGCTGCTGGCGCTGCTGCCGT
TCACCCAGAAGCTGTACAACGCGTTGGCCGAGCCGCTGGTCTCGCAGCTGCCGAACGGGC
AGACGATGATTGCCACCAATCCGGCCGGCGCCTTCTTCGCGCCGTTGAAGCTGACCTTCT
TCGTTGCCCTGTTCGTGGCGGTGCCGTGGCTGCTGTACCAGCTGTGGGCCTTCGTCGCGC
CCGGCCTGTATGCGCGCGAGAAGCGCCTGGCGGTGCCGCTGCTGGTGTCCTCGGTGCTGC
TGTTCTACACCGGCTGTGCCTTTGCCTACTTCCTGGTGCTGCCGGCGGTGTTCCACTTCC
TCACCACCTTCAGCCCGGACGTGATTGCGATCACCCCGGATGCAAATGCCTACCTGGATT
TCGTGCTGGCGATCTTCTTCGCCTTCGGCGGCAGCTTCGAACTGCCGGTGGCGATGGTGA
TCCTGGTGCTGCTGGGCTGGGTGACGCCGCAGCAGTTCAAGGAAGGCCGCGGCTACGCGA
TCGTCGGCATCTTCGTGCTGGCGGCGGTGCTGACCCCGCCGGACGTGGTTTCGCAGCTGA
TGCTGGCGATCCCGATGTGCCTGCTCTATGAGCTGGGCATCCACGCCGCACGCTGGCTGG
TGCCGTCGTCGGCAGTCAAGAAGCCCGCCGCCTGAAAGAAAAAAGGGGGCGGAGGGGATT
AAGTCGTTTATGCCCAGTGTGTGCAGCTAACGACTTAATCCCCTCCGTCCCCTTTTTTCA
TCAGGCGTGGAAGATGTCGCTCGAGGTCGGCGTGGTCGGGATCGGCGGTGCGGCGCGGCT
GCCACGGTGCACGAACATCTGCTTCCACGCGGCGTAGACCGCGCCGACATACAGCGGCAT
CAGCACCGTGGTCAGCACCAGCTGGGCGATGAAGGCGGCGGCCAGCGGGCCGCCGATCAG
CATCGCGATCTGGATCACGATCACGAACAGGATGTAGATGCAGAACGCGGCGATCAGGCC
GAGCACGGCGAACACGATCATTGCGCCGATGTTCTCGATGCAGCCCTGCAGGCTCAGGCG
CAGCGCGTGCATGCCGCTCTGCTTGTCGAACACCACCAGCGCCGGCTGGGTGAACATTGC
CAGCGACAGTGCGACCGCGCTCAGGAACACCAGCAGCATCCACAGTGCGATGCGCTTGGC
CGGCAGGTTGGCCACCAGCGCCGCAGCATCGTCCGGCTTGATCTGCTGGCCACTGCGGCT
GATCTCTTCCATCTTGGTCATGACCTCGCTGAAGGCGGTGAAGCCTTCGCGGCCGATCAT
CAGGAACAGCAGCGCGCCCAGCAGCAGCACCGCCAGCACCTGGATCGCCAGCGGCACCAG
CAGGTGGCTGACGCGGTGGTCGCGGATCGGCTGCAGCAGGTGCGAGGCCAGGCCCGGGCG
ACCTTCGTCGATCTCACCCACGGCGTACAGCATGCCGCCGAACATGATCGGCGAGATGGC
CAGGGTCATCAGCTGCACGGCCATGCCGGCGGCGCCGGGAATCAGCGTCGACAACAGGGT
GACCACCCAGCTCACCAGCAGCCAGGTCAGACCGATCCGGGCCAGCTGCAGCGGCGCACG
CCGATACAGCGAGAACGTATCCAGCAACCACTGGGCGCCCGCCGAGGCCGGCAGCTTGCG
AATCTCTTTCATGGACATCCGGGAAGGACAGGAGGGGCCGGGCGCTTGCCCGTGCCGCCG
ATTATCCCTGTTTTGCCGCCGGCTGGGCTGAAGACAGCCGCGCCTGGCGAACGAAGCGGC
GCAGCAGCTGGCGCGCCAGCGGTGCGGCGCTGACCGCGCGCTCGATGCTGCGGGCACAGC
CGCCATGGCGGCCGATGCAGTCGGCGCGGGCACGCACGTAGCCGCGCATGTGGTGGGTGG
CGAACTCGGGGTGGAACTGCACGCCCCAGGCCTGGCGCCCCCAGCGGAAGGCATGGCAGC
CATCCAGCGGCGAGCGTGCCAGTACTTCGGCACCGTCAGGCGCGCGCAACACGGTCTGCA
GGTGGGTGGCGTGGGCGGCGAAGTGCTGCGGCAGGCCCTGGAACAGCGGGTCCTGCGCGG
CCTGCGGCTGCAGCTCCAGTTCGATCGTGCCCGACTCGCGCCCGGCCGGGTTGTAGGCCA
CCTCGCCACCCAGCGCGTGCGCCAGCAGCTGGTGCCCGTAGCAGATACCGAACACGGGCA
AGTCGTCGTGGGCGGCCTGGCGCAGCCATGCGGCACTGCGCTCACTCCATTCGGCGTGGT
CGGTGACGAAGGCGGCCGAGCCGGTCACCAGCACGCCGGCGAAGGCATGCGGGTCGGGCA
GGGCATCCCCGTGTTCGACATCGACCACCACCGTCTCGTGCTCTTCCAGCCCGGCGGCCA
CCCGGATCCAGTGCGGGAAGCGCCCGTAGCGGCGCAGCGACGGCACCGGGCGGCCGGTTT
CAAGGATCAGGAACGGGGCTGGGTTCATCCGGGGGCGGCAGGACTGACAGGACTTCCTCG
ATTGTAGTCAGCCCCTGCGCCACCTTTTCAAGCCCGGCCTGGCGCAGGGTTCGCAGCCCT
TCAGCCCGCGCGGCACGGGTGAAACCGGCCAGATCCATGTCGGCGCGGATCTGCCCACGC
AGCCGCGAGCCCAATGGCAGCAACTCATACAGGCCGATGCGGCCGAGGAATCCGGTGCGC
CGGCACTCTAGGCAACCAACCGGCCGACAGGGCGTGGCGGCATCTGGATATGCAGCTTGG
CTATCAGCCAGCACCGCCCAGTCGGCAGCACCAAGGGTGTGCGGCTGCTTGCAGTGCGGG
CACAGGGTGCGCACCAGGCGCTGGGCGAGGATGCCGTTGAGGGTGCTGGCCAGCAGGTAG
TGCGGCACGCCCAGGTCGAGCAGGCGGGTGACCGCCGACGGCGCGTCGTTGGTATGCAGC
GTGGACAGCACCAGATGGCCGGTCAGCGAGGCCTGCACCGCCATCTGCGCGGTTTCCAGA
TCGCGGATCTCGCCGATCATGATGATGTCCGGGTCCTGCCGCAGCAGGGTGCGCACGCCG
CTGGCGAAGTCCAGGTCGATGTTGGCCTGCACCTGCATCTGGTTGAACTCGGGCGCGATC
ATCTCGATCGGGTCCTCCACGGTGCACACGTTCACGTCCGGCGTGGCCAGCCGCTTCAGC
GTGGAATACAGGGTGGTGGTCTTGCCTGAGCCGGTCGGGCCGGTGACCAGCACGATGCCG
TGCGGGCGTTCGACCAGTGCATTCCAGCCGGCGGCCTCCTGCGGGCTGAAACCCAGCTGG
TCGATGCTCTTGAAGGCGGCATCCGGGTCGAAGATGCGCATCACGCACTTCTCGCCGAAG
GCGGTGGGCATGGTCGACAGGCGCATCTCGACCTCGCGGCCGCCCGGCGAGCGGGTCTTG
ATGCGGCCGTCCTGCGGGCGCCGGCGTTCGGCCAGGTCCATGCGGCCGAGCACCTTGATG
CGGCTGACCACGGCGGTCATCACCGCCGGTGGCACCTCGAAGACCTTGTGCAGCACGCCA
TCGATGCGAAAGCGCATGCGCCCCATCTCGCGGCGCGGTTCCAGGTGGATGTCCGAGGCG
CGCTGTTCGTAGGCATATTGCAGCAGCCAGTCGACGATGTGCACGATGTGCTGGTCGTCG
GCATTGACGTCGCCGGTACGGCCCAGCTCGACCAGCTGCTCGAAGCTGGGCAGGGTGGTG
CTGGCTTCGCCGCGGACATCGCCGCGCGCGCCACGCACCGAGCGGGTCACCCCGTAGAAC
TCCATGGTGTAGCGGTGCAGGTCGAGCGGATTGACCACCGCCAGCTCGATGCTGCGGCGG
GTCAGGTGCTGCAGGTCGCGGCGCCACTCCTGCACCAGCGGCTCGCTGGTGGCCACCAGC
ACCCGTTCGGCATCCACCGCCAGCGGCAGGAAGCGGTGGCGGCGGGCGTAGGCATGGGAG
ACCAGCGCGGTGACCGCAGCGACGTCGACCCGGGTCGGATCGATGCGCAGGTAGCGGCTG
CCGGTGCGCCGGGCCAGCCATTCGGTCAGGCGTTCCAGGGTCAGTTCGCCACCGTCGCGG
GCGGCCAGCTTGAGGTTGGACAGCAACACCAGCGGGTGCACTTCACTGGCGTTGCGCGCG
CCCTGTGCGGAAAACCGCATGCGCTCGACGTCGTGCTCGGCCACCAGGCCATCGGCCAGC
AGCGCTGCGCAGACCTGTTCGAAATGCAGGCGGCCCCACGGCAGCGGGATGTCGCCTGGC
TCGCCGGGCGTGCCCACCGGCAGCCGATGTTCCATCTGCCTGCTCCTCCCGGGTACGGAA
TGCCCCGCAGGTCGGCCGTTATACTAACGCACCCCCTTGCCGGCCAAGACTCGTACGCAT
GTCCGCGACCCCGACCGTTCCGATCACCTTCCAGGGCCTGATCCAGACCCTGAACCAGTT
CTGGGCCCAGCAGGGCTGCGTGCTCATCCAGCCGCTCGACCTGGAGGTGGGCGCCGGTAC
CTTCCATCCGGCCACCTTCCTGCGTGCGATCGGTCCGGAACGCTGGAACGCGGCCTACGT
GCAGCCCTCGCGCCGCCCGACCGACGGCCGCTATGGCGAGAACCCGAACCGCCTGCAGCG
CTACTACCAGTACCAGGTGGCGATGAAGCCGGCGCCGGACAACATCCAGCAGCTGTACCT
GGATTCGCTGAAGGCGCTGGGCATCGACCCGCTGGTGCACGACCTGCGTTTCGTCGAGGA
CAACTGGGAATCGCCGACGCTGGGCGCCTGGGGCCTGGGCTGGGAAGTCTGGCTCAACGG
CATGGAAGTGACCCAGTTCACCTACTTCCAGCAGGCCGGTGGCCTGGAGTGCCGCCCGGT
GCTGGGCGAGATCACCTACGGTCTCGAACGCCTGTGCATGTACCTGCAGAACTGCGACAA
CGTCTACGACCTGGTCTGGACCTACGGCCCGGACGGGCAACCGGTGACCTATGGCGACGT
CTACCACCAGAACGAAGTCGAGCAGAGCACCTACAACTTCGAATACGCCGACGTGGACGA
AATGTTCCACCGCTTCGATGCCTGCGAGCGTGAAGCGCAGAAGCTGGTCGAGGCGGGCCT
GCCGCTGCCGGCCTACGAGCAGGTGATGAAGGCCAGCCACACCTTCAACCTGCTCGATGC
ACGCCGCGCGATCAGCGTGACCGAGCGCCAGCGCTACATCCTGCGCGTGCGCGCGCTGGC
CCAGGCGGTGGCCAAGGCGTACTACGAGCAGCGCGAGAAGCTGGGCTTCCCGGGCGCGAA
GAAGGCCTGACGGGCCGTCGGCACCCACCCGCTTTTCATCAACTACCCGGGGCGCCGGAC
GCGTCGCGCGCTGCGCCCCCACCACAGGATCGAACCGATGAGCCAACTGTCCCCCCTGCT
GATCGAACTGGGCACCGAGGAGCTGCCGGTCAAGGCGCTGCCGGGCCTGGCCCAGGCGTT
CTTCGACGGTGTTGTCGAAGGCCTGCGCACGCGCGGCGTCGCGCTGGAACTGGGTGATGC
ACGCCCGCTGTCGACCCCCCGCCGCCTGGCCGTGCTGCTGCCGGGCGTGGGCCGGGAACA
GCCGGAACAGCACAGCGAAGTGCTGGGCCCGTACCTGAACATCGCACTGGACGCCGAAGG
CCAGCCGACCAAGGCGTTGCAGGGCTTCGCCGCCAAGGCCGGGATCGACTGGACCGCGCT
GGAGAAGACCACCGACAACAAGGGTGAGCGCTTCGTGCACCGCGCGGTGACCCCGGGCGC
ACGCACCGCCAGCCTGCTGCCGGAGATCCTGCGCGAGGCGATTGCAGCGATGCCGATTCC
CAAGCCGATGCGCTGGGGCGGCCACACCTGGGGCTTTGCCCGCCCGGCGCACTGGCTGGT
GCTGCTGCACGGTACCGAGGTGGTGGAGGCCGAACTGTTCGGCCTGCAGGCCGGCCGTGT
CAGCCGTGGCCATCGCTTCCACCACGACCAGCCCGTGTCGCTGGCCCAGCCGCAGGACTA
TGTTGAAGCCCTGCGCGCCGCCTTCGTGCTGGTCGACCCGCGCGAGCGCCGTGCGCGCAT
CGTCGCCGAGGTCGAGGCCGCCGCGGCCAGGGCCGGTGGCAGCGCCCGCATCACCGACGA
CAACCTGGAGCAGGTGGTGAACCTGGTCGAGTGGCCGTCGGCGGTGCTGTGCAGCTTCGA
ACGCGCGTTCCTGGCAGTGCCGCAGGAAGCGCTGATCGAAACGATGGAGATCAACCAGAA
GTTCTTCCCGGTGCTGGATGCCGCAGGCACGCTGACCGAGAAGTTCATCGGCATCGCCAA
CATCGAATCGAAGGACGTGGCCGAAGTGGCCAAGGGCTACGAGCGGGTGATCCGCCCGCG
CTTTGCCGACGCCAAGTTCTTCTTCGACGAGGACCTGAAGCAGGGCCTGGCGTCGATGGG
CGACGGCCTGAAGACGGTGACCTACCAGGCCAAGCTGGGCAGCGTGGCCGACAAGGTGGC
GCGCGTGGCCGCCCTGGCCGAAGTGATCGCACCCCAGGTGGGTGCCGATGCCGTGCAGGC
CAGGCGGGCTGCCGAATTGGCCAAGAACGACCTGCAGTCGCGCATGGTCAACGAGTTCCC
GGAGCTGCAGGGCATCGCCGGCCGCCACTACGCCGTGGCCGGTGGCGAATCGACCGAGGT
GGCGCTGGCCATCGACGAGGCCTACCAGCCGCGCTTCGGCGGTGATGACATCGCGCTGTC
GCCGCTGGGCAAGGTGCTGGCCATCGCCGAACGCGTCGACACGCTGGCCGGTGGTTTCGC
CGCGGGCCTGAAGCCGACCGGCAACAAGGACCCGTTCGCGCTGCGCCGCAATGCGCTGGG
CCTGGCCCGCACGATCATCGAAAGCGGCTTCGAGCTGGACCTGCGCGCGCTGCTGGCCAG
CGCCAACGCCGGCCTGGCCGCGCGCAACGTGCAGGCCGATGTCGGCGAGCTGTACGACTT
CATTCTCGACCGCCTGAAGGGCTATTACGGCGACAAGGGCGTGCCGGCCACGCACTTCAA
CGCGGTGGCCGAACTGAAGCCGGCCTCGCTATACGACTTCGACCGCCGCCTGGATGCGAT
CGGCACCTTCGCCGCACTGCCGGAAGCCGAAGCACTGGCTGCGGCCAACAAGCGCATCCG
CAACATCCTGCGCAAGGCCGAGGGCGACATTCCGGCGCAGATCGACCCGGCGCTGCTGCA
GGAAGACGCCGAGCGCGCGCTGGCCGAAGCGGTCACCGCCGCCATCGACGACACCGGCGC
CAGCCTGCACCAGAAGGACTACGTGGCCGTGCTGGCACGCCTGGCGCGCCTGCGCCCGCA
GGTCGACGCGTTCTTCGACGGGGTGATGGTCAATGCGGACGATCTGGCGCTGCGTGGCAA
CCGCCTGGCGCTGCTGACGATGCTGGGCGAGCGCCTGGGCAAGGTCGCGGCGATCGAGCA
TCTGTCGAGCTGATGCCCGTATCGGTAGTGCCGGCCGCTGGCCGGCATTACCCCGCGCAC
CGCATCGCCGGTGGATGTCCATCGGGGTCATTGCCGGCATCGCGCACGATGCCGGCATCC
TCGCCTGCATTCACGATGATCGCCACAAAGGTGCGTATTTTGACCGCCACTTAACAACCG
ATCCCGAATGACGTGATGCATTTCGCATCGTCACCTTCGGTCGGTATGCTGTCCCGCATG
CAGCCAAAGAAATACGCCCTGCCGCTGATGGTCCTGTCGTTGGCCGCCACTTCCGTGGCC
CACGCGCGCGGCACCATCGACAAGGTGGACATCAAGGGATTGGACAAGGGCGACGACGCC
GCAATCATCGAGAACATCCAGGAATCGCTGTCGCTGTACGACACGATCGGCAAGGAACAG
GGCGAATCACGCCTGGAGTACCTGCTGTCGCAGGCCGAGCGGCAGACCCGCCAGGCACTG
GAACCGTTCGGGTACTACAACCCGGTGATCAAGGTCGAGGCACCGCGCGAGGACGAACAC
GTGCGCGTGCTGATCCATGTCGACAAGGGCACCCCGGTGACCGTGCGCCGCGAGCACATC
GACATCACCGGCCCGGCGATGTACGACCAGTACCTGCAGGATGACCTGGCCGCGTTCAAG
CCGCGCAAGGGCCAGCGCTTCGAGCACACCCAGTACGAAGCCAGCAAGATCACCATCACC
CGGCGCCTGGCCGAGCGCGGCTACTTCGACGCCGACTACACCCAGCGCCAGGTGCAGATC
ACCCGCGCCGACAACGCCGCCGACATCGACCTGACCTGGGACAGCGGCCGCCGCTACAAC
ATGGGCCCGGTGCGCTTCCAGCAGGACTACTTCGTCGACAAGCTGTTCGATCCACTGGTC
TACTGGGACCAGGGCAGCTACTACCACGAGGGCAAGCTGGACCGGCTGCGCGAGTCGCTG
ACCAAGCTGGACTACTTCAGCGTGATCGACATCCAGCCGCGCCCGGACCAGGCCGACGAG
AACGGCGAAGTGCCGGTGGACGTGAAGCTGACGCGCGCCAAGCGCACCATCTATACCGCC
GGCCTGAGCTACGGCAGCGAGAGCGGCCCGGGTGTGCGCGGTGGCATCGAGCGGCGCTTC
CTGAACAACCGCGGCCACAAGATGAACACGCAGCTGGACTATGCGCAGAAGCGCAAGAGC
CTGGTCACCAGTTACCGCATTCCGGCCTTCAACTGGCTCGACGGCTGGTACACCTTCGCC
GCCAGCGCGTACGACGAGCAGACCGATTACATCGACCTGCGCAACTTCAAGCTGATCGCC
AGCCGCAGCGGCGAGATCAACGAGCACTGGACCGCGATCGCCTCGATCAACGCACTGCGC
GAGCGCTGGCGCTACGCGTCCGGCACCGAATTCACCGACGCCGTCTACAACACCTCGACG
CTGGTGTACCCGCAGATGGTTGCCGACTACGTCAACGTCGACGACGAGATGTTCCCGCGC
AAGGGCATCAGCGGCGCGGCGACGGTGCGTGTCGGCGTGGAAGGCGCCGGCTCGGATACC
AGCTTCGTGCAGGCCAACGCCGTGCTGCGCTGGTACATCCCGGTGGGTGAAAGCAACCGC
CTGATCCTGCGCGGTGAAGGCGGCACCACGTGGACCAGCGACCTGGTGGCGATGCCACCG
AGCCTGCGCTACTTCGCCGGCGGTGACCGCAGCATCCGCGGTTACGCCTACCGCGAAGTC
GGCCCGCGCACACCCAAACCCGACAAATACGCGCTGGGCGCCAAGAACCTGGTGATCGGC
TCGGCCGAGTACGAGCACTACTTCAATGGCGGCCCGTGGGGCGCGGCGGTGTTCGTCGAT
ACCGGCAGCGCCTTCGACAACACCATTGACCTGCACACCGGCGTCGGCTTCGGCGTGCGC
TGGAAATCGCCGGTGGGCCCGGTGCGCGTGGATATCGCGCATGGCCTGAACAACCCGGAT
TCACAGTTCCAGCTGTACCTCAACATCGGAGCGGACCTGTGAGCACGCCCGCACCCACCC
CGAACACGCCGCCGCCGCGCGTGCGTTTCTACCGCCGCCGCCGCTTCTGGGCGTGGTCCG
GCGTGGGCGTGATCGGCCTGGTGCTGCTGGCGTTGCTGGCGGTGTACTGGCTGCTGCAGA
CCGTGGCCGGCCGCGATGTGCTGCTGGCACAGGTGGTGGCGCGACTGCCGGCGGGCGCCA
GCTTCACCTGGGACAAGGTGGACGGCCCGGTGGCCGGTCCGCTGACCCTGTACAACGTCG
ACTTCCGCTACGACGACATCCATTTCCACGCCGAGCGCGCGCACCTGGAGCCGGACCTGC
GCCCGCTGCTGGGCCGCAAGCTGCTGCTGGACAAGCTGGAGCTGACCAACGCCACGCTGA
ACCTGGCCAGGAGTGACGAGCCGTTCAAGCTGCCATCGTGGCCGGATTCGCTGCCGCAGA
TCGAGATGCCGCTGGCGATCCAGGCCGATGCCATCGCCATCGACGGCTTCCGCATCAGCC
AGGCCAACGAACCGGTGATCGACATCAGCCGGGTGCGCGGCGGCATCGAGATCGCCAATG
GCGAGTTCCAGGCGCACAAGCTGGTGGTGGACAGCGACATGGGCAACTTCACCGCCCAGG
GCCGTTACATTCCGGCCGAGGACTACGACACCGATGTGACGGTGACGGCGGTGCTGCCAG
CACCGCGTGGGCGCACCGCCGCTACGGTGGGCCTGGTCGCACGTGGCGACCTGTCGCACA
TGGAAGTGGCCGTAGCCGGGCGCGCGCCGAAGCCGCTGCACGCGATGCTGGTGTTCGATG
GCCGCACCGACCCGAGCTGGAGCGCCAGCATCCGCAGTGACGAGCTGGATCTGGCGCTGT
TGTCGCCAGCATTGGCGAGCTCGGCGATTGCGCCGTTGTCGCTGGACTTCACCGCCGCCG
GCAAGGGCGGCAATGCCAACCTGCGCGGCAGGGTGAAGCAGGGCGACCAGGAGCTGGAAC
TGGCACCGTCGGTGGTGTCGCTGCAGGACCAGGTGCTGAAGGTCTCACCGCTGCTGGTGA
AGGGCCTCGGTGGCGAAGCGCGGCTGGAAGGCACCGCCGACTTCAGCCAGGACGATCAGC
AGAAACTCAATTTCTCGGTGGTCGCACGCGATCTGACCTACGTGCCGGCACCCGACCCGA
ACACGGCCGGCAGCGCACCGGTGCCGGTCACCCTGAAGGAAGCACGCTTCGGCCTGGCCG
GTACCCTGAAGGCCTGGGCGGCGATCGGCCGTGCCGAGATCGAACGCGAGGCGCAGAAGG
CGCAGCTGCAGTTCGACGTACGCGGCAATGACCAGGCCGCGTCGATCCACCAGCTGCAGG
CGCAGACGCCGGGTGGGCAGCTGCAGGTGGAAGGCCAGGTGGCCTGGGCGCCGCAGCTGG
ACTGGGACGCCAAGGCCACGCTTAAGGACTTCGACCCCGGCTATTTCGTGCCGGGCTGGA
ACGGCCGCCTGTCCGGCAACCTGGCCTCCAAGGGCCGTCAGCTGCCGCCGCCGGCCAATG
CCGCACCGGGCACGGCCGGCACGCTGGAAGCCACCGTCGACCTGCCGTCGCTGAAGGGCA
TCCTGCGCCAGCGCAACCTTGATGCACAGGGCAAGTTCGCGCTGCAGGGCGCGCAGGGCC
AGGGTGACCTGAAGCTGTCGCTGGGCAGCAGCCGGGTGACCGCGTCGGGCAAGATCGGCG
ACCGCCTCGACATCGATGCACGTTTCGAACCGCTGCAGCTGAGTGACCTGCTGCCGGGCG
CCGACGGCGGCCTGCGCGGCCAAGTGCAGGTGAAGGGGCCGCGCGATGCGCCGGACATCA
CCGCCGACCTGGTCGGCAACAACCTCAACTGGGAGGGCTACGGCGCCGAGAGCGTGAGCA
TCAAGGGCCACCTGCCGTGGCGCGGCGACAGCGGCACGCTGGCGGTGCAGGGCCAGCAGG
TCAACGCCGGCATGCTGCTGGAGCGCTTGAACGTGGATGCGCAGGGCAGTGTGTCCAACC
TGCGCCTGGCTGCGCAGACCCGCAATGAGATGGGTGCGATCGAGCTGCTGGGCAGCGTGC
GCCAGCAGGGGGCGCAGTGGCGTGGCGAGCTGGCCTCGCTGCGCATCGCACCGGTGAAGG
GTGATGCGTGGTCGCTGCGTGCACCGGCGGCGTTCGCGATCAACGGCAGCACCTACACCC
TGTCCGAAGCCTGCCTGGCCGCCGCCAGCAGCGGCGCGCTGTGCGCACAGGCCAACTGGC
CGCGCGAAGGCCTGGTGGTGCGCAGTGACGCGCTGCCGCTGGCGCTGGTGCAGCCGTGGC
TGCCGCCGCAGTCCGGCCGCCGCATCTACCTGCGCGGCGACGTCAGCCTGGACGCGCAGA
TCCGCCCGCGTGGCGCGGCCTGGGAAGGCCATGTGGAAGTGCGCTCGAAGGAAGGCGGCG
TGCGCCTGGGCGAGAACCGCAACACCGTGGGCGATACCACCCGCGGCGAGCTGGTGCGCT
ATGACCAGTTCTCGCTGAAGCTCGACATGACCCCGGCCAGCATCAAGGGCTACCTGGGCA
TGGGCTTCCAGGGCAATGGCTTCGTCGACGCGAAGATGCAGACCGGCTGGGAAGCCAGTG
CACCGCTGAACGGTGAGCTCTACCTCAACATGTCGCGGCTGTACTGGCTGGAGCTGTTCT
CGCCGGACATCGTGCGCCCGACCGGCCTGATCGAAGGCCACGTCAGCCTGCGCGGTACGC
GCGGGCAGCCGTCGCTGGGCGGCGACGCGCAGCTGAGCAACTTCAAGGGCGAATTCCCCG
CGCTGGGCCTGACCTTCGACCAGGGCAAGGGCAGCTTCGTGGCACAGCCCGACGGTTCGG
CCAAGATCACCGCGCAGGCCAACTCGGGCCAGGGCACGCTGTATGTCGACGGCGGCCTGT
CGTGGTTCGGCGATGCACAGCCGCTGCAGCTGAAGATCCACGGCGAGAACGTGCTGCTGT
CCAACACCAGCGAGCTGCGCATCGTCGCCAACCCCAACCTCGACTTCACGTTGGCCAAGG
CGGCGATGGAGCTGCGTGGCACCGTGCACGTGCCCGAGGCCGACATCGACCTGGAGCGCC
TGGACCGTGGCACCTCGGTGTCCGAAGACGTGGTGGTGCTGGACCCGGCCGATCCGGAAG
AGTCGCGCACCTCGCCGCTGGACATGGACCTGACGGTCAGCCTCGGCGACAAGGTGAAGA
TGACCGGGTTCGGCCTGAAGGGCGCGCTGACCGGCAAGATGCAGGTCTGGGCCAAGCCCG
GCCGTGAAATGACCGCCAATGGCGGCCTGGAAGTGAGCGGCCGCTACAAGGCGTATGGGC
AGGACCTGACCATCACCCGCGGCAACCTCACCTGGAACTACAACGCGGTGTCCGACCCGC
GCATCAACATCCGCGCCGAGCGCCGGATCGGTGATGTCACCGCCGGCATCGACGTGACCG
GGCGTGCGCAGCAGCCGCGCGCGGACGTGTGGTCCGATCCGGCAATGTCGCAGTCCGAGG
CACTGGCCTATCTGGTGCTGGGACGCAGCCTGACCGGTGCCAGCAGCGACCAGGCGCAGC
AGGTCAACGCGGCCTCGGCGGCGCTCTCGGCGGGCAGCGGCCTGCTGGCTTCGCAACTGG
GCGCCAAGCTGGGCCTGGACGACGCCGGCGTGAGCCAGTCGCGCGCGCTGGGCGGCTCGG
TGATCGGTGTCGGCAAGTACATCTCGCCCAAGCTGTACGTCGGCTACGGCGTGTCGCTGG
TCGGTGCCGGTTCGGTGATCACGCTGAAGTACCTGCTGCGCCGCGGGTTCGACGTGGAAG
TGGAGTCGAGCACCGTGGAAAACCGCGGGTCGATCAACTGGCGGCGGGAGAAGTAACCCG
CTGCCCCTCAACCACCCTCTGTGTCGGGATCGGTCTGGCTGACAACGGCGAAGGAGGGGG
CTGGCCTGCGCGGACGAGGCCCGTGCGTGAGCATGCCGTGCCCATCTAGCGCCGACGGTG
GCTCGACGGGCGCTGGCGCGGACGCCGTCCGCGATGGGGTGCCTCCAACGAAAGGCGTCA
GCATGAGGACGCCAGACACGATGACCACCGAGGCATGAATTGCCACGTGTTTCATGCTGG
ACGTGCTGATCGCGATAGGGCGAGCGGCATCACCGAGCAATGCCAGCGCCGCCAGAACGG
CCAGCACGACGAGAGCGCCCAGCAGGCAGCGGACAATGGCCACCTGCATCTTCATGAGAT
TGAAGTGCCCGGGTTGGGATACCGCCATCCAGAAGGCGACCTGATCCGTGTCCAGTGGCG
CCAGCGTGTCACGGACACCATGCACTCCCAGACGCTGCATCGTTTGCCGCATGATGCCAG
CACGCCCGGGCACGCTGGCCGACAGCAGCGATTGCAGCCAGTGCCACGGTCGGGTCAAGC
GTTCCATGCGGGCATGGGCCTCGGTTACGGACACCCGGTCATGCGGTTGGTCCAGGGCTG
CGGTGAGGGCCGTGTGGTTGCGCGGCTGCAGCTGCCAGCGGCGATGCAGCAGGTTGCGCC
GTGCGCGGACCCGGTAGGGATCGATATCAGCCCGGATCTCATCCCAGCAGAAGTATCGAC
CCAGCAGATCGAAGTTGGACTCGCACAGCGGCTGGCCCTGGTGCAGCAGCTGCTGCAGTA
CCACGTCACCGATACGCGGCCTGTCGGCCAATGACCACAGCTCCGGGCGATGGGCCAGCC
AGTGCTCGAAGCTGGCCGGGTCGGCGTCGCCGGCGGTGTTGATCAGCAGGCGCGCAAACC
GGGGCAGGTTCAATGATGGCTCCACCACATCGTCCGGCATGTCGGTGTCGGGCGTGCATG
GATGATGCAGCACCGGCATGTGGTCCATCGGCGAATGGCTGTCGTACGGCGCCGGTGGGC
CGGGTGGGCTGTTGTCTGCAGGCGGCGTCGACAGCGCTTCTGCACTGCTTTCCTCCTGCC
ATTGCGTGCGGCTGCGTGCCCACAGCAGGGCCTGCTGGTAAGCCTCGTGCAGCGCCTGGA
ATGCCACCGGGTCTTCGTCCGGGCGTGCCGCGCGCAGTCTCTGCGCGTAGGCGCGCTTGA
TCGCCTTTTCGTCGGCGCTGGCGTCGAGCCCGAGAGCGTCCAGTGCCCGGTTCACACGGT
GTTTCCAGAAGCAGGTGGAGGCAGGTCGATCGACAGGCGACGGCACCTGTCACGCAGGAA
CCAGGTGGTCCATAGCAGCAGGACCAGGGCGCAGCCCACTTCGGGGACGAACATGCCGAT
GCCCGGTCCAATCAGGTTGCGCGGCCGGAATCCCCGGCCATCCTCGCGCCGGATCCAGCG
TGCCGTCGCCAGAGCAAGGCCAGGGAACAGCAGCAACGTACCTTCCAGCCGCAGATCCAG
GCCATGGACCAGGATCAGGCTGGCGAGGGCGATCAGCGGCGCTGGCAACGCCAGCAGCCA
TCCCCAGCGCGAAGGGGGCAGATCCAGCGTCAGCTGGCGCAGCGCCCAACGGACATGGAC
CCACAGAGCGCCGGCCAGGGCGAGCAGGACCCCGAGCAGCACTCCGCCTATGCCGAGCGC
GGCGGCGGTGCGCAGGTCACGCTGGGCAAGACTCATGAGAGTCGAGCCACCGGCAATCGC
GAGCGTCAGGGCAGCCAACAGGCCGCCCCGCAGCGCATTGACCTGGCAACGCCAGCGGTT
GGGACGGGAAACGTCGGCAAGGCTGCGCCAGAACTGCACCTGCTGCCGATCCCAGGCGGC
GGGCAATGGCTCCTGGCCGCCGCGTTCCAGCGCATCCAGCAGCGCGTTGACCTCAATGAT
GTGCTCGGGCAGCTGCGCCTGCCAGAGGGATCGTCGCGCGTGCCATGGCTGCGACAGGTA
GCGCAGGCAACGCGCAAGGGTGACCCTCCCCAGCCGCAGGCTGCCCTCTTGTTCAAGCAG
TGCCGACAGCTCTGCCGCATTCCCGGTCTCGGCGGCCCAGCGTCGATGACCGCGCGACTG
GATCGATGCCAGCCTGTCCGGGTCCACGCCATCGTGTACATCATCCCAGCCAAAGCAGCG
TGCCAGCAGACCCATGTTGGCTGCGCTGACGCTGTTGTGACTGCGTGCCAGTTCATCCAG
CAGCGCGTCGCCCACCAATGGCTTGTAGCGCAGCGACCACAGCACCGGCGTGGCCTCCAG
CCAGGGGCCGAAGTCTTCAGGGGAAGACAGATGGGCCATGCGCAGGATCGTGTGCGCATG
GCCCGATACGTGGACCGCTCCCTCCAGTTCCGCCACTGGTGCCGTGCGCAGCAGCACAGG
CGTGCCGCGAGGTGGCCATGGAGGCGAGTACGAACGCGTTTCGGGCGGCGCCCATGCCAC
GTCTGCGTCGGGCGGCCAAGGTGCGATGTCGGTTGCATGCTCCGCCGGTTCGTCTTCGTC
CGCGATATCGGCCAGCGCTTCCTGGCGGACCCAGTCCAATGCCGCCTGATAGGCCTCATG
CAGGTGCTGGAAGGCGACCGGATCCTCGTCGGGTCGAGTCACCCGCAGGCGCTTTGCATA
GGCGCGCTTGACCGCGCGCTCGTCAGCCGTTTGGTCCAGCTCCAGGACGTGCAGTGCCCA
GCTCATGCATCGCGCTCGAGGGCGTCGAGTGCCTCGTCCAGCTGACGGCGATGACGCTCG
ACGGCAACGGCATCCTGGCTCTCCAGCACATGGCGGAAGCTGCTCAGCCACGACTGCAAC
TGTTCACGGTGATGGATGCGTTCCTCGTACAGGCGCTCGGTGCGGGCGATCACCGCGAGG
TTGGGCTGGGCGTCACGCGGGTGGATCTTCAGCGCTTCCAGCGCGCGCAGGCGCTGCTGG
ATCTCTTCGGGTGACAGCAGCCCGGGATTCTGTTCCAGGATGAGCTCGTGGCGCCTGCCG
GTGGCATCCTCGGTGACTTCCACCTGCAGCAGCCCGTTCACGTCGTAGGTGAAGCGGGCG
GTGACGCTGCGTTCCTGCATCGGGACAGAATGGGTCAGCGGCACGGTCAGCTCACCGAGC
TTGATGTTGCGATCCACCGTCGGGCTCTCGCCCTGGAACACGTCGATGCGGATGGCACTT
TGCCGCTCGTGCAGCGGGTAGAAGCGATCCTCGCGGCTGACCGGCACCACGCTGTTGCGC
TGGATGATCGGGTGGAAATAGCCGCTGCGCTCGCCACCGGCAGCATCCTGGCGGGACACC
TGCGTGCCAAGCGTGTAGGGGCAGACATCGGTCAGCACGACTTCGCGCAGCGATTCGTCG
CGCGCCTTCAATCCCGCTGCAACGGCGGCACCCAAGGCAATCGCCTGGTCCGGATGGACA
TGGCGCAGCGGCAGCCGGCCGAACATGCGGGTCGCAAGCCTGCTGACCATCGGCATGCGT
ACCGCACCGCCGACCAGGATGATGTCGTCCAGCGCCTCGGGCTTGAGCCGGGCGTCGCGG
ATCGCGCGCTCGATGGGCGCGCGCATGCGCAGCAGCAGTGGCTCGCAGAGCTGGGTGTAG
CGAGCTTCATCCAGCTGCCACTGGCGTTCGCTGCCGGCCAAGGGCAACTGCAGGCTGGCA
GTGCCGCTCTGGCTGAGTTCGCGCTTGAACAGTTCCAGCCGACGCAGCAGCTGCGCCTGC
TCGGCAGCGGACAGGTCGCTGGCGGACGTGCCCTGGTCGGCGTGGAAGGCCTGCACGAGT
ACCTGCAGGAAATCCTCGCCGCCCAGGAAATTGTCGCCGGCGCTGGCATGCACTTCGACC
ACGCCATCGAACAGTTCCAGGATGGAGACGTCGAAGGTGCCGCCGCCCAGGTCCAGCACC
AGCACGCGGCCTTCGCCGTCACGCTCCTGCAGACCATAGGCCAGCGCAGCGGCCGTGGGT
TCATTGATCAGGCGCTCGACGCGGATGCCGGCCAGTTCGCCGGCGGCCCGGGTGGCCTTG
CGCTGGGCGTCGGAGAAGTAGGCCGGCACGCTGATCACCGCTTCCTCCACCTTGTGGCCC
AGGGCGGCTTCGGCGTCGGCCAGCAGCGAGCGCAGCACCATGGCCGAGAGCTCCTCGGGA
CGGAAACTGCGCTCACCCAGCCGGGTCTCACGGTCGCTGCCCATCCAGCGCTTGAAATGG
GCCACGGTCTGCTGCGGATGGCTGACCAGGCGGTCACGGGCCGGCTGGCCGACCAGTACG
GCACCATCGACGAGGCTGACCACCGAAGGGGTCAACAGCTCGCCATGGGCATTGGGGAAC
AGCTGCGGCCCTGCTGCCGTGTGCCTGCCGATGAGGGAATGGGTGGTGCCAAGATCGATG
CCGACGATCATCTGCGAACGTCCGATGTGCAGAAAACGGCAATTCTAGGAGCGCGGCGCA
GGCCTGACTATCGGGCGTTGCCCGACAGCGCCCCACGGGCTATGGTCCCGGGCTGTTCTG
TCGTACCGGATTGCCTCATGTCATCACGCAAAGCCCTTCCCACCGCCCTGGCCCTGGGCC
TGACCCTCGCCACCGGCGCCCACGCCGATGAAGGCATGTGGATGCCGACGCAGCTGCCGG
ACCTGGCCCAACCGCTGCAGGCCGCTGGCTTCAAGGGCAATCCGGCCGACCTGGCCAACG
TCACCGCGCCGCCGCTGAGCGCCGTGGTGCGCGCCGGTGGTGGCACCGGTTCGTTCGTGT
CCGCCGACGGCCTGCTGCTGACCAACCACCACGTGGCGATGGGCGTGATCCAGTACAACA
GCTCGCCCGAGCACGACCTGATCGCTGGTGGCTTCATCGCCAGCGACCGTGCCGACGAGC
GCCCGGCCAACCCGGACTTTCGCGTGCTGGTCACCGTCGGCTTCGACAAGGTGACCGACC
AGGTGCTGGCGCAGGCCCGTGGCAAGACCGGCCGTGCCTACTTCGATGCCGTGGATGCAG
CCAGCAAGCAGATCGTGGCCGAGTGCGAGAAGGACGGCAGCGTGCGCTGCTCGGTGGCCA
ACATGTACTACGGCACCGATTTCTACCGCATTGCCCAGCTGGAACTGAGCGACGTGCGCC
TGGTGTATGCGCCGCCGCGTGCGATCGGCAACTACGGCGATGAGATCGACAACTTCATGT
GGCCGCGCCACACCGGCGACTTCACCCTGCTGCGCGCCTACGTGGGCAAGGACGGCAAGC
CGGCCGCCTACAGCAAGGACAACGTGCCCTACCAGGCGCCGGCACACCTGCAGATGTCGG
TGGAAGGCCCGAAGGAAGGCGATTACGCGATGCTGGCCGGTTACCCGGGCATCACCTACC
GCCACCGCACCGCGGCCGAATTCGCCGGCCAGATCGATACCGTGCTGCCGCGCCGCGTAT
CGGTGTTCCAGCAGATGATCGACACCATCGAGGCCGCCAGCGCCAAGGACGCGCAGGCGC
GTACCCGCTACGCCTCGCAGCTGCAGTCGCTGAAGAACAACCGCAAGCGCGCCGCCGGCG
AACTGGAAGGCCTGCTGCGCAGCGATGCGAAGGCCCAGCGTGCCGCCGACGAGACGGCCA
TGCTGGCTGCCACCGACCGCAGGTACCAGGGCGACATCAAGGCGCTGCTGGCCAACCTGT
CGCAGGGTGCGGCGGTGGGCGAGCGTGACCTGCTGCTGGAGCAGATGGCCGCGCAGAGCC
AGCTGCTGCGCTCGGCGCTGCTGCTGGAGCGCCTGCGCATCGAATCGGCCAAGCCGGACG
CGCAGCGCGAGAGCGGCTACCAGCAGCGCGACCAGGCGATGATCGAAGGGGTGCTCAAGC
AGGTCCAGCGCCGTTACGCGCCGGAGGTCGAGAAGGCTCTGCTGACCACCCTGCTGACCC
GCTACCAGCAGCTGCCGGACGCGCAGCGCGTGGCCGAGTTCGACGCGGCCTTTGGTCGTA
CCCCACAGCAGCTGGCCAAGGCGCTGGACACCCTGTATGCCGGTACCCAGCTGGGTGAGG
AAGCGCAGCGCCTGTCGCGCTTTGCCGCCGCACGCGAAGGCAAGGCACTGGCCGCCGATC
CGCTGATCAGCGTGGCCGGTCCGCTGGTGGCCGCGCAGCTGCGCATCGAGAACGAGAGCA
AGACCCGCGAAGGCGAGCAGCTGCGCCTGCGCCCGGCGTACATGCAGGCGCTGTTCGCCT
GGCGTGCCAAGCAGGGCCGCGCGGTGTATCCGGATGCCAACCGCACCCTGCGCATCAGCT
ACGGCAAGGTCGAGGCGCTGCACCCGCGCGATGGCGTGACCTACTCGCCGGTGACCACCG
TGGCCGGCATCGTCGAGAAGAACACCAACGCCTACCCGTTCGATGCACCCAAGCCGTTGC
TGGCCGCGATCGCCAAGGGTGACTTCGGCAGCACCGCCGATCCGGCACTGAAGACCCAGA
CGGTCAACTTCCTGACCAACCTGGACACCACGGGCGGCAACTCCGGCTCGCCGGTGCTCA
ACGCCAGGGGCGAACTGATCGGCCTGAACTTCGACAGCAACTGGGAGTCGGTCAGCGCCA
GCTGGTGGTTCGACCCGCGCTACAAGCGCGCCGTGCACGTGGACATGCGCTACCTGCGCT
GGCTGCTGGCCAAGGTCTACCCGGCGCCCGAGCTGCTGAAGGAAATGGGCGTGCCGGCCC
AATAACGCCGGTACCTGGCAGGCGCCCACCGCTTCCTGGTGGGTGCCCATTGATTCCCGG
TAGGTGCCCACTGTTAGTGGGCACGGATGTCCCCGTCACGACCAACGGTCGTGACCCACC
AGACGGATCAACGATCGTGACCTACTGCCATGCCCCACCCTTGCGGTCCTTCCTCGTGAC
CTACCCGCACGACCAGCGGTCGTGATCTACTGACCCCTGTCCTGACGGAAACGCACGCGT
GGTCTCCAGCTGGATCCTGCTGCTGGTCTCGGTTGCCTATGCCGCGCTGCTGTTCGGCGT
GGCGTGGTGGGGCGACCGTCGGCCGATGTACCCCGACCGGCCGTGGCTGCGGCCGGTGGT
CTACAGCCTGGCACTGGCCGTGTACTGCTCGTCGTGGACCTTCTACGGCGCGGTCGGCAC
CGCCGTGCGTAACGGCGTGGGCTACCTGCCCATCTACATCGGCCCGCTGCTGCTGCTGCT
GTTCGGCTGGCGCATCATCGAGCGCCTGGCGCTGATCGCGCGCAGCCAGAACGTGGTCTC
CATCGCCGACTTCATCTCCTCGCGCTTCGGTCGCTCGCGGCGGCTGGCGGCGCTGGTGGC
GATCATCGCGCTGATCGGCATCATTCCGTACCTGGCGCTGCAGTACAAAGCGGTGGCGAT
GAGCCTGCAGGTGCTGACCGGCAACACCGGCCCGACCGGCTTCTTCACCGATCCCGCGCT
GTACGTGGCGCTGCTGATGGCGCTGTTCGCCACCCTGTTCGGTACCCGCCAGGTCGATGC
CACCGAACACCACCACGGCATGATGCTGGCCATCGCCTTCGAATCGGTGATCAAGCTGCT
GGCGATGCTGGCCGTGGGCGTGTTCGCCTACCTGTGGCTGAGCAACCGCACCGACGCGGT
GGTCGAGTCGGTGCATACGCTGTTCACCGGCCTGCCGCCGGTGGGCTTCATCTCGCAGAC
GCTGCTCAGTTTCCTGGCCATCATCTGCCTGCCGCGCCAGTTCCACGTGGCCGTGGTCGA
GTGCGGCGATGTGCGCGACGTGCGCCGCGCGCGCTGGATGTTCGGCGGCTACCTGGTACT
GATCTCGGGCATGGTGCTGCCGATCGCCACCGCCGGCGTGACCCTGTTCGGCACCGGCGG
CAGCGTCGCCGACGACTCGATGGTGCTGGCCCTGCCGCTGGCCGAGGGCCGCAATGCGCT
GGCGCTGATCGCCTACGTGGGCGGCTTTTCGGCGGCCACCGGCATGGTCATCGTGTCGTC
CATCGCGCTGGCTACCATGGTCAGCAACGACCTGGTGATGCCGGTGCTGCTGCGTCGGAG
CGGTGACCACCAGGAGGCCGCCGACGTCGCTTCGCGCGTGCTGTGGATCCGCCGCCTGGC
GATCCTGCTGCTGGCGCTGATGGCCTACAGCTACTACCGCACCAGCAGCAATGACAGCAC
GCTGGCCTCGTACGGCCTGATGGCGTTCGCAGCGGTGGCGCAGTTCGCGCCCGGCCTGAT
CGGCGGCCTGTACTGGCGCGGTGCCAGCCGGCGTGGCGTCGAGGTGGGCATGCTGCTCGG
CTTCGCCACCTGGCTGTACACCCTGCTGTTGCCGGCGATGACCATGGCCGGCTGGGTCGA
TGCCGCCTGGGTGCAGCACGGCCCGTTCGGCATTGAGTGGCTGCGCCCGCAGCAGCTGTT
CGGCATGACCGGCTGGGATCCGCTGACCCATGGCACGTTCTGGTCGCTGCTGGTCAATGC
GGCGACGATGATGCTGGTGTCCGCACGCTGGCGACCCGGCGTCGACGAGCGCCTGCGCGC
TGCCCCCTTCCTCGACCCGTATGCCGAACGCCCGTCGGTGGCCGGCGGCTGGCCCGGCCA
CGTGCACGTGGGCGACCTGCTGGCACTGGCCTCGCGCGTGGTCGGCGAGCGCCACGCGCG
GCGTTCGTTCTTCGAGCAGGCGCAGTCGCTGGGCCGCGAGCTGCAATCCTCGGCGCCTGC
GGACCGGCCGTGGGTACAGTTCACCGAGCGTCTGTTGGCGGCCTCGATCGGCGCGGCATC
GGCGCGCCTGCTGCTGACCAGCCTGCTGCGTGGCTCGGGCATGGACCTGGGCGAAGTGGT
GGCGGTGCTGGACGAAGCGGGGCAGGAGCTGCGCTTCAACCGCGAGATCCTGTCGACCAC
GCTGGAGAACATCAGCGCCGGGGTCAGCGTGGTTGATCCGGACATGCGCCTGACCGCATG
GAACCGCCGCTACCAGGACATGTTCGGCTACCCCGACGGCATGCTCTACGTGGGCCGCCC
GGTGGCCGACCTGATCCGCTACAACGCCGAGCGCGGCGAGCTGGGCGAGGGCGATATCGA
AGTGCAGATCAACCGCCGCATCGGCTACATGCGCGCCGGCTCACCGCACGTGTTCGAGCG
CACCCGCAGCGACGGCAAGGTGATCGAGATGCGCGGCCAGGCGCTGCCCGGCGGCGGTTA
CGTGACCAGCTACAACGACATCACCGACTACAAGCACGCGGAAAAAGCACTGCTGGAGGC
CAACGAGACGCTGGAACAGCGCGTGGCCGAGCGCTCGCACGAGGCCGAGGTCGCGCAGCA
GTCGAAGACCCGCTTCCTGGCGGCGATCAGCCATGACGTGCTGCAGCCGTTGAACGCCGC
ACGGCTGTTTGCTTCGGCGCTGCGCGACAGCGACCATGTGAGCGACGAGCAGAAGCACCT
GGCCGAGCGCGTGGATGCGTCGCTGCGTGCTGCCGAAGAACTGCTTGATGGCCTGCTGGA
CGTGTCGCGGCTGGATGCCGGTGGCCTGCACCCGGTGATCGGCGAGTTCGACGTGAGCGC
GCTGATGCGCGAACTGGCCGCGCAGTACACGCCGGTCGCCGCCGGCCGTGGCCTGCGCCT
GGACCTGTTCACGCGTCCGGCCTGGGTGCGCAGTGATCGCCGCCTGCTGCGCCGCGTGCT
GCAGAACTTCCTGGCCAATGCGCTGCGCTACACCCGCCAGGGCCGCATCGTGCTGGCGGT
GCGCCAGCGTGGCAACGAAGTGGAGCTGCAGGTATGGGATACCGGCCCGGGCATTCCCGA
GCACCACATGCGGCAGATCTTCGACGAGTTCCACCGCTACCAGCAGCCGTTCGATTGGGG
CGAACAAGGGTTGGGCCTGGGCCTGTCGATCTGCCAGCGCATCTCCCGCCTGCTTGACCA
TCGCCTCAATGCGCGCAGCCGGGTTGGCAAGGGCTCGATGTTCTCGATCATCCTGCCGCG
GGTGGCGCCGCTGCCGGGCTATACCGAACTGGCCGCGCCGGTACAGGCCGCAGCCGCGCC
GCTGCGCAGCGATTCGCTGGCGGGCCTGCGCGTGCTGTGCGTAGACAACGACGAAGAGAT
CCTCGACGGCATGCGCGCGCTGCTCGGTCGCTGGCAGGTGCAGGTGATTACGGCATCGAC
GGTGGATCAGGCGCTGGAGAAAGTGGCCGAGCGGCCGCAGGTGATGCTGGTGGACTACCA
CCTGCACGACCGCATGGACGGCCTGGATGCGCTGGTGGCGCTGCGTGAAGCCGCCGGTTA
CCCGCTGCCGGGTGCGTTGTTGACCGCCGATGGCCGCGACGAACTGAAGCGGATGGCACG
CGAACGCGGCTACCGCGTGCTGACCAAGCCGATCAAGCCAGCCTCGCTGCGCGCCTTCCT
GGGCGCGCTGCGCGATGCCGGCAATAGCGATGCCTGATCGGCAATTGTAGAGCCGAGCCC
GTGCTCGGCTCCCGAACGCATGGCGGCGCCGATATAGCCATCGCTATACAAACCAGCCCT
GCCTGCGCGTTTCGCTGGAAATGCGCCACGTGCGGATCGCGATGCTAAGCTTCGCGTCCC
CTTGGGGAGTAGCCGGATTCCTTCGCAGGAATCGTCCACGTCAACATACTCGGCCAGTGC
GCCGTGGCGTGGACAACCATGATGGTTGGCGAGACCAGCGGCCCGCGCGCGCAACGTCAG
GTTGGGCGCGAGCGCAGGCCGTGCGTCCGTCCCAGCCCGACCTCAGCCACCGCCCATGTC
CCCCATTTCGATCCTCCTGATCGGCTTTGCCATGTCCACCGATGCCTTCGCCGCTGCAAT
CGGCAAGGGTGCGGCCATGCGCAAGCCGGTGTTCCGCGATGCATTGCGTGCCGGCATCAT
CTTCGGCGTCATCGAGGCGATCACGCCCATCATCGGCTGGCTGCTCGGTCGGGCTGCCCT
GCAATACGTCGAAGCCTTCGACCACTGGATCGCCTTCGGCCTGCTCGGCGCACTGGGCAT
CCACATGATCTACAACGGCCTGCGCCCCGACAGTGCTGAGGACGACGAAGATCCGTCGCA
ACACCACGGCTTCTGGAAGCTGGCGCTGACCGGTTTCGCCACCAGCATCGACGCGATGGC
GGTGGGCATCGGCCTGGCCTTCATGGATGTACATATCGGCGTGATGGCCGCGGTCATCGG
CCTGTGCACGCTGACCATGGTCACCGTCGGCATCATGCTCGGCCGCGTGCTGGGCAGCAT
GGTCGGCAAGCGTGCGGAGATCATCGGTGGCGTGATCCTGGTGATCATCGGCGCAACGAT
CCTGTACGAACACCTGCACGGCGTGGGGTAACGCCCGCCCCTGTAGAGCCGAGCCCATGC
TCGGCTGCTTCACATGGCAGCCGAGCGTGGGCTCGGCTCTACATTGGAGCATTCGCCGAC
ATGCAGCACGGCATTTCGCTGATGGAGAGGCTGTCATGCGTGCCATAGCCTCTTCGCATG
GCCAGTCCCGCACTCCGCTTTGGTCGCTGGTCGCAGACCGGCAATGTCTACGCGATCACG
GCTGTGACACGCGCACGCCGTCCCTGGTTCGACGACAAGGCCAATGTCGATCTGCTGATC
GAAGCGCTGCGCACCGTAGAGCGGACGCGGCGGACCTCCTCCCTCGCCTGGGTGATCATG
CCGGATCACCTGCATTGGTTGGTCGAGTTGCGTACCGGAACGCTGGCCGGCTGCATGCAG
ATCCTGAAGTCCCGGAGTGGAAGATCCATCGCCAGGCGCGTTGATGCGAACGCACCGATC
TGGCAGGCGGGGTTCTACGATCATGCGCTGCGCAGTGACGAATGCCTGCGCACGCAGGCG
ATGTACATTGCAGCCAATCCAGTGCGTGCTGGGCTGGCCACGCGCATCGGGGAATACCCC
TATGTATGGAGTCGATGGCGGCTTTGGGGGTAATCGGTATTGAGGCCAAGAGCAGCCGAG
CATGGGCTCGGCTCTACAGGGGCATCATGAAGGCTGCGGAGCCGAGCACATGCTCGGCTC
CGCAGTCCGTTACGATCAATCTTCTTCCGGCGGCAGCACGATGGCGTCGTCGTCGATCGC
CAGCTTGCCGGCCATCAGCACGGCCTGGGTGCGGTTGGTCACGCCCAGCTTGCGCAGGAT
GGCGGTGACGTGGGCCTTGATCGTCGCTTCGGAGACGTTGAGGTCGTAGGCGATCTGCTT
GTTCAAGCGGCCCGCGCCCAGCATCTGCAGCACGCGGAACTGCTGTGGGGTCAGTTCGCG
CAGGCGCTGGCCGACTTCGCGTTCTTCGCTGCCGGTGGGCGGCACGTTGTGCGCTTCCGG
CGGTGCCCAGGTCTCGCCATCGAGGATGGTGCCCAGTGCGTGGCCGATGGTGTCCGAGTC
CGCAGACTTCGGAATGAAGCCCAGCGCGCCGTGGTCGAGCGCGCGGCGCATCACCGTGGC
TTCTTCGCGTGCGGACACCACCACCACCGGCAGGTGCGGGTGCAGCGAGCGCATGTGCAC
CAGCGCGTTGAAACCCTGCGCACCGGGCATGTTGAGGTCCATCAGGACCAGGTCGGCGTC
ATTGTGCTGGTCGGCCAGTGCATACAGCGCTTCCACGCTGTCGGCCTCGAACAACTGCAC
GCCGGGGATGACCCGCTGCACGGCCCCGCGCAGGGCTTCGCGGAACAGCGGGTGGTCATC
GGCAATCAGGAGGGTGGTCATGGTCGGGGGGAACCGTGGGGGGAAACTGCATGGGGCCAG
ATCCTCCGGGGGGCTGAGCCCGTTCCTGGCGGAACGGGATCCAACCCCGGGATCCGGCCC
CGGGCCGTACGTCAGCGCACCTTGCGCTCGTCCACCAGCGAGGCCACCACCGACGGGTCG
GCCAGGGTCGAGGTATCGCCGAGCTGGTCCGGCGCGTTCTCGGCGATCTTGCGCAGGATG
CGGCGCATGATCTTGCCCGAGCGGGTCTTCGGCAGGCCCGGCGCCCACTGCAGGTGGTCC
GGCGTGGCGATCGGGCCGATCTCCTTGCGCACCCAGGCGACCAGTTCCTTCTGCAGCTCG
TCGCTCGGCGCCTCTTCGGCCACCAGCGTCACGTAGGCGTAGATGCCCTGGCCCTTCACG
TCGTGCGGGAAGCCGACCACGGCCGCTTCGGCCACCTTGGGGTGCGAGACCAGCGCGCTT
TCCACTTCAGCGGTGCCGATGCGGTGGCCGGACACGTTGATCACGTCGTCGACGCGACCA
GTGATCCAGTAGTAGCCGTCTTCGTCGCGGCGGCAACCGTCGCCGGTGAAGTAGCTGCCC
GGGTAGGTGCGGAAATAGGTATCGATGAAACGCTGGTGGTCGCCGTACACCGTGCGCATC
TGGCCCGGCCAGGAATCACGGATGATCAGGTTGCCCTCGGTCGGGCCGTCCTGGATCTCG
CCATCGGCATTGACCAGCGCCGGCTGCACGCCGAAGAAGGGCAGGGTGGCCGACCCCGGC
TTGAGGTCCATCGCGCCGGCCAGCGGCGAGATCAGGATGCCGCCGGTCTCGGTCTGCCAC
CAGGTATCGACGATCGGGCAGCGGCTGTCGCCGACCACTTCGTAGTACCAGCGCCAGGCT
TCCGGATTGATCGGCTCGCCGACGCTGCCGAGCAGGCGCAGCGACGTGCGCGACGTCTTC
TTCACCGGCTCCTCGCCTTCGCGCATCAGCGCACGGATGGCGGTCGGGGCGGTGTAGAAG
ATGGTCACCTTGTGCTTGTCGATGACGTTCCAGAAACGTGAGGTGTCCGGGTAGTTCGGC
ACGCCTTCGAACATCAGCGAGGTCGCGCCGTTGGCCAGCGGCCCGTACACGATGTAGCTG
TGGCCGGTGACCCAGCCGACATCGGCGGTGCACCAGTAGACGTCGTCTTCGCGCAGGTCG
AACACCGCTTCATGGGTGTAGGCCGCGTACAGCAGGTAACCGCCGGTGGTGTGCAGCACG
CCCTTGGGCTTGCCGGTGGAACCGGAGGTGTAGAGGATGAACAGCGGGTCTTCCGCGTTC
ATGCGTTCCGGTTCGCAGGTGGACGGCTGGCTGTCCACCACATCGTGGAACCAGCGGTCG
CGCGGGGCCTGCATGTCCACCGCGCCGCCGGTGTGGCGCACCACCAGCACGGTTTCAACC
GTATTCGTGCCCGGCAGCTTCAGCGCGGCATCAACGTTGGCCTTCAGCGGAATCCTGCGG
CCACCGCGCAGGCCCTCGTCGGCGGTGATGATCAGCTTGCTCTGGCAGTCGCTGACGCGG
TCGGCGATCGAATTCGGCGCGAAGCCACCGAACACCACCGAGTGGATCGCACCGATGCGC
GCACAGGCCAGCATGGCCACCGCGGCGTCGACGATCATCGGCAGGTAGATGGTGACGCGG
TCGCCCTTCTTGACGCCGAGGTTGCGCAGCGCGTTGCCGAGGCGGCAGGTGCGCTCGTAC
AGCTCGCGATAGGTCACGTGCTGGGCCGGTGCATCCGGGCCGTCCGGCTCGAACAGCAGG
GCGGTCTTGTCGCCGCGCGTTTCCAGCTGGCGATCCAGGCAGTTCACGCTGGCATTGAGC
TCGCCATCTTCGAACCACTTGATGTGGAAGTCGGACAGGTCATAGCTGACGTTCTTGATC
TTCGTCGGCTTGCGCATCCATTGCAGGCGCTCGGCGGCCTTGCCCCAGAAACCATCCGGG
TCGGTCACCGACGCCTGGTACTGCTGTTCGTACGACGTCTTGTCGATGCGTGCCTTGGCG
GCGAACTGCGGATCGACGGGGTAGATATCAGCCATGGCACCCTCACTTGCACGTTGACTT
TGTATGTGCGGTCGCAGCATCGCAACGACCGATCCCCCTCAGTTTGCCCCATCCACCCCC
GGCCGCGTCACCACCCTGGTTAGACCATGGTCGAAAGTGAGCGCCCAGCAGGGCCGGGTT
CGACCAATGGCCAATAGCCGCTGTGCGCGAACGCCCCGCAGTCTCGGCTCGACCGTGCCC
CACGCGCGGCATCACCTTGCCACTTGGGAGAGAGGGCAACATGAGCCACCGTACGTTGAA
AGCCGTGCGCACACCTTTGGCGGCCTGCCTGTTGGTCGCCCTGGTCGCACCGGGCATGGC
GTTCGCAGAGACCGCCAAAGAGAAGGCACTGGAAGCACGCGTTGCCGAACTGGAGCGCCA
GGTCCAGCTGCTGCTGTCTTCGCAGCAACAACAACAGACCCAGATCAGCCAGACCCAGCA
GGCGGTGACCGAAGTGCGCACGGTGCAGGCCGGGCAGAAGCCGGTCGCCTCGGTGCCGGC
GGGCAAGCAGCCGATCCAGGTCACCACCATCACCCCGGGCGCCGCGCCGGGCACCACGGT
CAAGATCGGTGGCTTCATCAAGGCCGACTTCCTGGCCACCCAGACCAGCGATGGCCAGCT
GGCCGACGACGCCACCGGCCGTTCGCTGTACCTGCCGGGCCAGACCCCGGTGGAAGGCGC
CGGCGGCAGCGGCAAGCGTTCGGGCACCGACTTCAACGCCCACGCCAAGTTCTCGCGCTT
CAACCTGGGCATCGACAACGTGAGCGAATCGGGCAACAAGGCCGGTGCGTTCTTCGAGAT
GGACTTCTTCGGCAACTCGCTGGGCAACCAGACCGCCACCAATACCTATGGCGTGACCCT
GCGCCACGCCTACATGTACTGGAACAACTGGATGGCCGGCCAGACCTGGTCCAACTTCAT
GGACGCGGCCGCGCTGCCGGAGGCGGTCGACTTCGTCGGCCCCACCGACGGCGTGATCTT
CGTGCGCCAGGCCCAGGTGCGCTACACCCAGGGCGGCTTCAGCGTCGCACTGGAAAACCC
GGAAACCACCACCCTCACCGGTACCCGCAACCCGGTCACCGGGGCCTGGACCAACGCCAG
CGCCAACTCCGACCGTGGCAGCCTGCCCGACCTGACCATGCGTTATGGCTGGAAGGGCGA
CTGGGGCACCTTTGGTGTCGGTGGCATCGTCCGCCAGTTGAAGGTGGACAACCAGGCCAC
CGGCGCGAAGGCCGACAAGGTGGCTGGCGGCCTGACCCTGGGCGGCAAGTGGGTGATGGG
TGGCAGCGATTCGCTGCACTACCAGCTGACCGGCGGCGAAGGCATCGCCCGCTACATCGG
CCTGGGCATCACCGCCGACAGCGCCTACGACGTGGCCCGCGACGAGCTCAACCCGACCGG
CGTGCTGGCCGGCTACGTGGGCTGGCGGCATGCGTTCTCGCCGAAGCTGCGCACCAACCT
GATCTACGCGCGCAGCGACTACGACAACGACAGCATCCTCGGCCCGCTGGTGACCAAGAG
CGTGCAGAGCATCCGCGGCAACATCTTCTATTCGCCGCTGCCCAAGGTCGATATCGGCGC
CGAGCTGATGTACGGCCGCCGCGAAGTGGAGAACGGCAACAAGGGTGACATCACCCGGTT
GCAGTTCACCACGAAGTACAGCTTCTAAGAGCGTGCCGGCCAGCGGCCGGCACCTACCGA
GATGGGGTGCCGGCCAAGGTCGGCACCTACCGAGATGGGGCGCCGGCCAAGGTCGGCACC
TACCGAGATGGGGCGCCGACCAAGGTTGGCACCTACCGAATTGAGTGCCGGCCAACGGTC
GGCACCCACCCACAACGATTGCTTCGGAGGGGAAGCGTCTTATGTCCAGCACTGCACCAG
GCCCGCACCATGCGGCGGGCACCCTGACCAAGGGCCACAAGAAAGTCATCTTCGCCTCGA
GCCTCGGCACGGTCTTCGAGTGGTATGACTTCTTCCTGTACGGCTCGCTCGCGGCCATCA
TCGCCAAGCAGTTCTTCAGTGGCGTCAATGAAACCACGGGCATGATCTTCGCCCTGCTGG
CGTTCGCTGCCGGCTTCTTCGTGCGTCCGTTCGGCGCGGCCTTCTTCGGCAGCCTCGGCG
ACCGCATCGGCCGCAAGTACACCTTCCTGGTCACCATCCTGATCATGGGCATCTCGACCT
TCCTGGTCGGCGTGCTGCCCAACTACGCCTCGATCGGTTTCGCCGCACCGGTGATCCTGA
TCATCCTGCGCCTGGCCCAGGGCCTGGCGATGGGCGGCGAGTACGGCGGTGCCGCCACCT
ACGTGGCCGAGCACGCGCCGGACGACAAGCGCGGCCTGTACACCAGCTTCATCCAGTGCA
CCGCCACGCTCGGCCTGTTCCTGTCGCTACTGATCATCCTGGCCTGCCGCATGACGCTGG
GCAACGAGGCCTTCGAAGCCTGGGGCTGGCGCATCCCGTTCCTGGTCTCGATCCTGCTGC
TGGGCATTTCGGTATGGATCCGCCTGCAGCTGAGCGAATCGCCGCTGTTCCAGCAGATGA
AGGCTGAAGGCAAGGGCTCCAAGACCCCGTTCCGCGACAGCCTGAAGGGTGGCAACCTGA
AGCTGATGCTGCTGGTCCTGCTCGGTGCGGCGGCTGGCCAGGCGGTGGTCTGGTACGGCG
GCCAGTTCTACGCGCTGTTCTTCCTCAGCAGCATGCTGAAGGTCGATGCCACCACCTCCT
ACCTGCTGATCGCCGCTGCGCTGGCACTGGGCACGCCGTTCTTCATCTTCTTCGGCTGGC
TGTCCGACCGCATCGGTCGCAAGAAGATCATCCTGGCCGGCTGCCTGCTGGCGGCCATCA
CCTACATCCCGATCTTCAAGGGCCTGACCCACTTCGCCAATCCGGCCATCGAAGAAGCCC
GCAGCAGCTCGCCGGCCCTGGTCGTGGCCGATCCGGCTACCTGCTCGTTCCAGTTCGATC
CGGTCGGCCTGCGCAAGTTCACCAGCTCCTGCGACGTGGCCACCGCCGCGCTGACCAAGG
CCGGTGTGCCGTACGACGTGCAGCCCGCCGCCGCCGGTTCGCTGGCGATGGTGAACGTGG
GCAGCGCCAGCGTCACCTCGTATGAGGCCGCCGGCCTGACCAAGGAAGACGGCAAGGCCA
AGGCCGATGCGTTCGGTGCGGAACTGAAGACCGCCCTGACCACCGCCGGCTACCCGGCCA
AGGCCGATGGCGCCCGCATCAACATCGCCGGCACCATCTTCATGCTGTGGCTGCTGGTGC
TGTACGTGACCATGGTCTATGGCCCGATCGCCGCCTACCTGGTCGAACTGTTCCCGACCC
GCATCCGCTACACCTCGATGTCGCTGCCGTACCACATCGGCAACGGCTGGTTCGGTGGCT
TCCTGCCGGCGATCTCGTTCGCGCTGGTGGCCGGTACCGGCAACCTGTACTACGGCCTGT
GGTACCCGATCGCGATCGCACTGATGTCGGTGGTGATCGGCGGCCTGTTCCTGCGCGAAA
CCAAGAACGTGGATATCACCAAGTAACCGGTGGGTTCCATGCAGTGAAGGAAAGGCCGCG
GTGCAGACCGCGGCCTTTCTGCTTGTGGGCCGTGCCCACTCGGCCCGCATCCGGTAGTGC
CGGCCGCTGGCCGGCAACCTCCTGAATCGCCGCGGACATGAAGCCCTTGCCGGCCAGCGG
CCGGCACTACCATTGCGTTGCGCAGCACCCCGTATAGTCGGCCCATGACCACCACCACGC
CGGCAGACCTTCCCGCCCTCCTGCACACCCTGCGCAGCGCCTGGCAGGCCCAGCGCCCGA
CGCTCGACCAGCGCGAAGCCGACCTGCGCCGCCTGCGCGAGGCATTGAAGCCGCGCCTGG
ACGAAATGGCCCAGGCCATCGCCGAGGACTTCGGGCATCGCGCCCACGTTGAATCGAAAC
TGGCCGATGGCATGAGTGTGCTGTCGGCCATCGACCACCTGCGCCGCCACCTGCGGCGCT
GGTCGAAGCCGCAGCGCGTATCGGCCGGCTGGAAGCTGTGGCCGGCGCGCGCGCAGCTGC
GGCCGACGCCGCTGGGCGTGGTCGGGGTGATCTCACCGTGGAACTACCCGGTCACGCTGG
CGCTGGTGCCGTTGGCCACCGCGATTGCCGCCGGCAACCACGTGCTGCTCAAGCCCTCCG
AACACACGCCGCGCACCAGCGCGTTCCTGGCCGATCTGCTGGCCAGCGTGTTCCCGCCCG
ATCGGGTGGCGGTGGTGCAGGGTGGGGCGGATGTGGCCGCAGCGGTGTCGTCGCTGCCGC
TGGACCATCTGCTGTTCACCGGCTCGACGGCGGTTGGCCGCAAGGTGATGGCCGCCGCCG
CTGAGCATCTGGTACCGGTCACACTGGAGCTGGGCGGCAAGTCGCCGGCGATTGTCTGTC
GCGATTTCCCGCTGGACAAAGCCGCTGCGCGGCTGGCCACCGGCAAGTGGTTCAACGCGG
GCCAGACCTGCATCGCGCCGGATTACGTGCTGATCGATACCGTTCGCCAGCGCGAATTCG
TACAGGCGCTGCAGCAGCAGGTGCGCGAGCGCTATGGCGACTTCAGCGATGCCGACGACT
ACACCCGCATCATCAATGAAGGTCAGTACCGGCGCCTGCAGGGCTATCTGGCACAGGCGC
GGCAACGCGGGGTGCCGGTGATTCCGTTGGCGCAGGTGGATGACGCGCGCGCCGACCGCG
AGCGCCTGCTGGTGCCGACCGTGGTGCTGGACCCGCCGGACGACCTGGACCTGATGCGCG
AGGAGATCTTCGGCCCGATCCTTCCGGTGCGGGCCTACCCGGACCTGGAGGCGGCGCTGG
CGGACGTGCTGTCCCGCGACCGGCCGCTGGCGCTGTATCCCTTCAGCCACGACCGCGCGG
CGGTGGAGCGCATTCTCGGCCAGGTGGTGGCCGGCGGGGTTACGGTGAATGACACGCTGC
TGCACTTCGCCGCCGATGGCCTGCCGTTTGGCGGGGTAGGGGCCAGCGGCATGGGCGCGT
ACCACGGCCGCGCCGGGTTCGATGCGATGAGCAAGCGGCTGCCGGTGCTGTGGCAGTCGC
GCTGGGCGGCCAGCGACCGGCTGCGGCCGCCGTATTCGAGGATTGCGGGGTTGTTGAAGC
TGCTGCTTCGGTAGTGCCGGCCGCTGGCTGGCAACTGCAGGGTCTTGCCGACGGTTCATG
GGGTTGCCGGCCAGCGGCCGGCACTACCGGTGGGTGCAAGCCTTGGTTGGCACATGGGGG
CCTCGGCGCCAACCAAGGTTGGCGACTACCGGGCATGGGTGGCCCACCCGGGTAGAATGC
CCCCATGAAGATCGCCTCGTGGAACGTCAATTCGCTCAATGTCCGCCTGCCGCACCTGGA
GCAATGGCTCAGGGAGTTCGGCCCGGACATCGTCGGTATCCAGGAAACCAAGCTGGAGGA
CCACAAGTTCCCCGATTCGGCGCTGATCGCCGCAGGCTATCGCAGCGTGTTCGCCGGCCA
GAAGACCTACAACGGCGTGGCGCTGCTGTCGCGTGAGCCGGCGCAGGACGTGCAGATCGG
CATTCCCGGTTTCGAGGACGAGCAGAAGCGCGTCATCGCCGGCACCTTTGGCGACCTGCG
GGTGATCAACCTGTACGTGGTCAACGGCCAGGACATCGGTACCGACAAGTACGACTACAA
GCTGCGCTGGCTGGAAGCGGTGCATGCCTGGATCGCCGAAGAGCTGCAGCGCCACCCGAA
GCTGATCGTGATGGGCGACTTCAACATCGCCCCGGACGCGCGCGACGTGCACGACCCGGC
GGTGTGGAACGACAACCACATCCTGACCTCCACCGCCGAGCGCGGCGCATTGAACAAGCT
GCTGCAGCTGGGCCTGCACGATGGCTTCCGCCTGCACAACGACGAGGCGGGTACCTTCAG
CTGGTGGGACTACCGTGCCGCCGGCTTCCGCCGCAACCTGGGCCTGCGCATCGACCTGAC
CCTGGTCTCAGAGGCGCTGAAGGGCAGTGCGGTGGCCTCGGGCATCGACCGCGAGCCGCG
CACCTGGGAACGCCCGAGTGACCATGCGCCGGCCTGGGTGCAGATCGGTTGAACGAACGG
GGCCCGAAGATTGCCGGGCCCGTTCTGGAACATCTGCCGGCCAGTGGCCGGCACTACCCT
CAGATCACCGTATGCTCTTGCGGGTGAACAGGTTGACGATCGCCAGCAGGATCACCGCAC
CGATCAGCGAGAACAGGAAGGTGCGGAGGGTGATCGCTTCGTTGATGCCGCCGCCGAACA
GCCAGCCGGAAATCAGCGCGCCGACGATGCCGACCACGATGTTGAGGATGATGCCCTGCT
GGGCATCGCGCTTCATGATGATGCTGGCCAGCCAGCCTACGATGCCGCCGACGATCAGCC
AGATGATGATGCCCATGATCGAACCTCCGGTGGGGAACTGTGACCAGTTGACGCGCAGGG
CTGTGAACCCGTCGTGGAATTGCGTGATGGGCGTGTGCGGATGAGCCTGCCAGCCACCCT
CGATGGCCCGTGGCGCTTCGGTCCGGTGACGGTCTGGCGGCGCCCGCATGTGCCGGGCCA
GCGTGGTGAACCGCAGGCGCGGCAGGTGCTGGCGCAGGCATTGGGCGCCGACCCGCAGAC
GCTGCCGCTGGTCCGTGATGACAAGGGCCGGCCGGAACTGAGCGGCCCGTTGGCCCACTA
CGGCACCGGCTGGAGCCACAGCGGCGAGGTGCTGCTGGTGGCGCTGGGCGAAGGCGTGCG
GCTGGGCGTGGACCTGGAGCTGCTGCGGCCGCGACCGCGCCTGCTGGAAATCGTGCGGCG
CTTCTTCCACCCGCAGGAGGTGGCCTGGCTGGAACGCCTGGATGAGGCCGGGCGCGAGCA
CTGGTTCTTCCGCGTGTGGTGCGTCAAGGAGGCTATCCTCAAGGCGCATGGGCAGGGCAT
CTCGTTCGGCCTGCACCGCCTGCAGCTGGCGCCCGGGCCCGATGGCGCCCTGCACCTGCG
CTGGTGCGACCCGGAACTGGGCGAGGCCGCGCGCTGGCACCTGCACGAGTGGCAGGCCAG
CGGCCAGTTCCGCGCCGCATTGGCCTGGTATCCACACTGAAGCGGGGAATCGGCGCGCAA
AACCGGCGATAATGCCGGCATGAGCGAACACCCACTTCCCGCCAGCGTGTCTGCCACGCT
GGAACAGGGCCTGGCCAGCATGGGCCTGGACGCCGCGCTGGCGCCGCCGTTGCTGCGCTA
CCTGGCCCTGCTGCACCGCTGGAACGGCACCTACAACCTCACCGCCATCCGCGACCCGCA
GGAGATGGTCACCCGCCACCTGCTCGACTCGCTGGCGATGCAGCCGTTCGTGGCCGACGG
CAGCCTGGCCGACCTTGGCACCGGCCCCGGGCTGCCCGGCATCCCGCTGGCGATCGCCTG
CCCGGGCCTGCAGGTCACCCTGGTCGAGAGCAACGGCAAGAAGGCGCGCTTCATGCGCGA
AGCCGTGCGCCAGCTCGGCCTGGGCAACGCCCGCGTGGCCGAGTCGCGCGCCGAGGCGCT
GGACGAGGCCGGCCGCTACGACCAGCTGACCGCGCGCGCGATGGACACCCTGGCCGGCAT
CGTCCGCGTCGGTGGCCACCTGCTGCGCCCCGGCGGCGTACTGCTGGCCATGAAGGGCGT
CTACCCGCATGAGGAGATCGCGGACCTGCCGGCGGGCTGGCAGGTGCGCGAGGTGACCCC
GTTGAGCGTGCCCGGCCTGGCCGGCGAACGCCACCTGGTCACTGTTACAGGCCCCTGATT
CCCGCCGCCAGCCCCTTGTGGAACAACGGGTTGGCGATCCACGATTTCCGCAAGGGGCCG
GTTGTACGCATAATGACCGGTCCCAGCACACGTCGACGAGGCACACCCGCATGGCCCGCA
TCATCGCCATCGCCAACCAGAAGGGTGGCGTCGGCAAGACCACGACCGCCGTCAACCTGG
CCGCTTCCCTGGCCAACGCACCCAAGCGCGTGCTGTTGGTCGACCTGGATTCGCAGGGCA
ATGCGACCATGGGCAGTGGCGTGGACAAACGCGAGCTGGCCGCCTCCACCTGTGACCTGC
TGCTCGGCGAGAACAGCGCTGCCGATGTACGCGTGCAGACTGCCGAGGGTTACGACCTGC
TGCCCGGCAATATCGATCTGACCGCCGCCGAGATCCAGCTGATGGGCCAGAGCGAGCGCG
AGCAGCGCCTGAAGCGCGCGCTGGCGCCGATCCGCGACGAGTACGACTACATCCTGATCG
ACTGCCCGCCGGCGCTGTCGCTGCTGACGCTCAACGCGCTGGCCGCCGCCGACTCGGTGA
TCGTGCCGATGCAGTGCGAGTACTACGCGCTGGAAGGCCTGAGCGCGCTGGTGGAAACCA
TCGAAGCGCTGCGCACCAGCCTGAACCCGGCGCTGGAGATCGAAGGCGTGCTGCGCACCA
TGTTCGACGTGCGCAACAACCTGGCCAACGCAGTGTCGGCCGAGCTCACCGAGCACTTCG
GCGACCGCGTGTTCCGCACCATCGTGCCGCGCAACGTGCGCCTGGCCGAGGCACCCAGCC
ATGGCCAGAGCATCGTCGGCTACGACCGCGCCTCGCGCGGTGGCGTGGCCTACCTGGGCC
TGGCCGGCGAGATCATCCGCCGCAACAACGAACGCAACAAGGCCGGCAAGGCCGTGGAGA
TCGTCTGATGACCAGCAGCAAGCCGGCAGCCAAGAAGCGAGGCCTCGGCCGTGGCCTGGA
TGCGCTGTTGGGCCCGAAAGGCGCGGTCAGCCAGGTGCAGGCCACCACCGCGGTGATCGA
GCCGCTGCCGGGTGAAGTGCTGCGCAAGTTGCCGGTCGGCCAGCTGCAGCCGGGCAAGTA
CCAGCCGCGCCGCGAGATGGACGAGGGCAAGCTGTCCGAGCTGGCCGACTCGATCAAGTC
GCAGGGCGTGATCCAGCCGATCCTGGTGCGCCAGCTGCCGGCAGGCAACTACGAAATCGT
CGCCGGTGAACGCCGTTGGCGCGCATCGCAGCTGGCCGGCCTGGACGAAGTGCCGGTGGT
GGTGCGCGAGCTGGAAGACCGCACCGTCATCGCGATGGCGCTGATCGAGAACATCCAGCG
CGAAGACCTCAACCCGCTGGAAGAAGCCGAGGCGCTGCAGCGCCTGATCAGCGAGTTCAC
CCTGACCCATGCCGAGGCCGCCGAGGCCGTCGGCCGCTCGCGCGCGGCGGTGTCCAACCT
GCTGCGCCTGCTGGAGCTGCCGGTGGCGATCCGCCTGCTGCTGGAAACCCGCCGCCTGGA
AATGGGCCACGCCCGCGCGCTGCTGACCCTGGCTCCCGAGCTGGCCGGCAAGCTGGCCCA
GGAAGCAGCCGATGAAGGCTGGTCGGTGCGCGAGGTCGAGCGCCGTGCGCAGGCCTTCGC
CGCCGGCAAGGTGCCGAGCAACCGCCCGGCGGCCACGCCGAAGGTGCAGCAGGCCGACAT
CGCCTCGCTGGAAACCGAACTGTCCGAAGCATTGGGCGCCAAGGTGGCGATCAATCATGG
CCGCGGTGGCAAGGGCAAGCTGATCATCCACTACACCGACCTGGATACCCTGGACGGCGT
GCTGGAAAAGCTGCGCACGCGCCAGGGCTGAGCCCGGCGCAGTGACAGGGGCGCGGCCCG
TTCCTGCCGTGTCCCGCCAATGACAGGGAACGTACCGCCGCGCGCGCCGAGGGAATGCAC
TGCCTTCCGGTCCGTGGCCTCATCCAGGGAGCAGGACATGAGCAACGAATACGAGGACGT
CAGCCCGGACGGCACCCAGATACTGGTACATCGCCGCGAAAAGGACTTCGTGCTCGCCAC
CGGCGAAGAACGCCACATCGAGGCGATCAGCGCCCACCTCGAACGCCATCTGGGCCCGGT
ATCCGGTGTCTTCCACGAGATCATCTCCGACCTGGTGCACATCGACGTGCACGTGGTGCC
GGCCAATGACCACTGCCCTTACCTGCGCCTGGTCACCTCCGGCATGAGCGACCTGCCGAT
GACCGTGCCCGCCGAGGTGGACGCGGACGTGCCGCGCTACATGGAACTGATGGTGACCCT
GCCGGCGGACTGGCCCATCTCCCAGGACGCCTTCGAGGACGAGCGCAATTACTGGCCGGT
GCGCCTGCTGAAGGGCATGGCGCGGTTGCCGCACGAGTACGACACTTGGCTGGGCTTCGG
CCACACCATTCCCAACGGCCATCCCAGCGAGCCCTATGCGCCGGGCGTGGGCTTCGACGG
CGCCATCGTGCTGCCGCCGGTAACCACCCCGGAGGACTTTGCCATGCTGGAACTGGACGA
CGGCAAGACCATCAGCTTCATGAGCCTGGTCCCGCTGTACCCCGAAGAGATGGACCTGAA
GCTGAGGAAGGGCGCCGAGGCGCTGCTCGACCGCTTCGACGCGAAGAAGATCCAGGATGT
AATCGAACCCGGCCGCACCAACGTGGCGAAGAAGCGTTTCGGTTTGTTCTGAGACCGGTA
ACATCAGGGGCCTGAACTTCGTTTCCAGGCCCCTGCCATGACCATCCTGCTCACCGGCGC
TGCCGGCTTCATCGGTGCCTACACCGCCCGCGCACTGCTGGAGGCCGGCCAGGCCGTGGT
CGGCCTGGACAACTTCAACGATTACTACGACCCGCAGATCAAGCGCGACCGCGTGGCCGC
GCTGTGCCCGTCGCTGGACCTGCGCGCGCTGGACCTGACCGACCGCGAGGGCCTGGCTGC
GCTGTTCGATGAAGTGCAGCCGACGGCGGTGATCCATCTGGCCGCCCAGGCCGGCGTGCG
CTATTCGCTGGAAAACCCGCACGCCTACGTCGACAGCAACCTGGTCGGCTTCGTCAACAT
GCTCGAACTGTGCCGCCACCGCGGCGTGCAGCACCTGGTGTATGCCTCCAGCAGCTCGGT
CTACGGCGATTCGGCCACGCCGCCGTTCTCCGAGGACCAGCGCGTAGACCAGCCGCGTTC
GCTGTACGCGGCGACCAAGGCGGCCAATGAGCTGATGGCCTACACCTACGCGCAGCTGTA
CGGCCTGCATGCCACCGGCCTGCGCTTCTTCACCGTGTATGGCCCGTGGGGCCGGCCGGA
CATGGCACCGCTGCTGTTCTCCCGCGCGGTGCTGGCCGGGCGGCCGATCGACGTGTTCAA
CGAAGGCCGCATGCAGCGCGATTTCACACATGTCTCCGACATTGTGTCCGGTATCCTCGG
CGCCCTCGCGCACCCGGCCGACGGCCCGGTGCCGCACCGGGTGTTCAACCTCGGCAACCA
TACGCCGGTCGAGCTGGAGCGCTTCATCAGCGTGATCGAGCAGGCCGCCGGCCGCCCCGC
GCAGAAGGTGTACAAGCCCATGCAGCCCGGCGACATGGTGCGCACGATGGCCGATACCCG
GCGCGCACATGACGCTTTCGGCTTCGATGCGGTGACCCCGATCGAAGAAGGCCTGCCGCC
TGTGGTGCAGTGGTGCCGCGAGTATTTTGGCGATCGCGCCTGAGGATGGATCCTCACGCC
GCGGGGTTCATCTTCGGATAACCTCGGCAGCGGAGAATGCGCGGTCTTTGTCCCCCCTTT
GGCCGAGTGCCTTATGAGCCAACCCGAGCTTTCCGTTGTCGTCCCGGTATTCAACGAGCG
CGACAATGTCGCCCCGCTGGTCGCCGAAATCACCGCCGCGCTGCGTGGCCGGCTGCCGTT
CGAAATCGTCTACATCGACGATCACTCGCGCGATGACACCCTGGCGGTGCTGCAGGGACT
GAAGGCGACCACCCCGGAACTGCGCGTGCTGCACCATGTGAACCAGAGCGGGCAGAGCAC
CGCGGTGCGCACCGGCGTCAAGCACGCCCGCGCGCCGTGGATCGCGACCCTGGATGGCGA
TGGCCAGAACGATCCGGCCGATATCCCCAAGCTGCTCGCCGCACGCGACGCCGCCGAGGC
GCAGGTGAAGCTGTTCGCCGGCTGGCGCGTCAACCGCCAGGACAGCGGCAGCAAGCGCTG
GGCCAGCAAATGGGCCAACGCCATCCGTGCACGCATGCTGCGCGACGATACGCCCGATAC
CGGCTGCGGCATCAAGCTGTTCGAACGCAGCGCGTTCCTCGACCTGCCGTACTTCGACCA
CATGCACCGCTACCTGCCGGCGCTGATGCAGCGCGCCGGCTGGAAGACCACCAGCGTGCC
GGTCAACCACCGCCACCGTACCGCTGGCGTGTCCAAGTACAACAACCTCGGCCGCGCGCT
GGTCGGCATCCGCGACCTGCGTGGCGTGGCCTGGCTGATCACCCGCAGCAAGCGCACCGC
GGTGGAGGAGCGCTGATGGATCTGGAGCTGCATTGGCTCGACCAGCCGCTGACCTGGCTG
TACTGGACCGGCCTGCACGTGACCGGCTGGAAGCTGATCGGCTATACCGGCGCGCTGATG
TTCGGCGGCCGCTGGCTGGTCCAGTTCGTCGCGTCCAAGCGCGCCGGCAAGCCGGTGATC
CCGCGCCTGTTCTGGTACATGAGCGTGCTCGGCAGCCTGATGACGCTGAGCTACTTCCTG
TTCTCGGCCAAGCAGGACTCGGTGGGCGTGCTGCAGAACCTGTTCCCGGCGTTCACCGCG
CTGTACAGCCTGCACCTGGACATCAAGCACCGCGGCTGGAAGCGCGACAAGGCCAGCCAC
TGAGGCCCCGGGGGTCGGATCCCTTTTCATGGGAAAGGGCTCTGACCCCGTCCGGATCAC
CCCGTCCGGATCCGCGGCGCATCCACGCATGACGTGGGTCTACTGCGTACCTGGCTACCG
GGGCCCCGGTCTGCTGCGCAGGCAGGACCTTCGTCCCATGCCACGGGCGATGGGGGGTGC
CATGATCGGGGTCTGCCTTCCCGGGAACCTGTGCTCGTGAAAACCCGTCTTGCCGTTGCC
CTGCTGATCGCCCTGTCCGCCCCTGCCGTGGCCCTGGCCGCGCCGCCCGCCACCGCCGCA
CCGTCCGGCGTGGCCACTGAATCGCCCGCCGACGCCGCCTTCCGCGCGCTGTACGAGAAG
GAATGGAAGTGGCGCCAGCAGGGCGGTGGCGAGGCCAGCGAGGACGAGGACGCCCCGGCC
AACGCCACCCGCATGCCCGACGTCGGCCCGGCCGCGCAGCAGGCGCGCCTGAAGGTGTGG
GATGAGACCCTGGCCGCGCTGAAGAAGATCGACCCGAAGACCCTGTCGGCCGACAACCAG
GTCAACTACGCGATCTACCACGACCAGGTGTTCAACCTGGCCGAAGAGACGCGCCTGCGC
GGCTACGAGATGCCGTTCAACGCCGATTCCTCGTTCTGGTCCAACCTGTCCTTCATGGCC
CGGCGCGAGATGAAGACCGTGCAGGACTACCAGAACTACATCGCACGCCTGAATGATGTA
CCGCGCTACTTCGGCCAGCAGACCGAGAACATGCGCGCCGGCTTGAAGCGTGGTTTCAGC
GTGCCGCGCGCGGTGCTCGATGGCCGCGAAGTGTCCATCGCCACCGTCGCCGAGCTGAAG
GACCCGACCGAGTCGCCGCTGTACGCGCCGTTCAAGAAGCTGCCCACCACCATCCCGGCC
GCCGAGCAGGCCAGGCTGCAGGCGCAGGCGCGCGAAGCAATCAGCGGCAAGGTGGTGCCG
GCGTTCCAGCAGCTGCGCACCTTCTTCGTCAACGAGTACGTGCCGCAGGCGCGTACCACC
CTGGCCGCCGAAGCGATGCCCGATGGCAAGGCGTACTACCGGCAGCAGATCCACGAGTAC
ACCACGCTGGACCTGTCGCCGGACGAGATCCACCGCATCGGCCTGGATGAGGTCGCGCGC
ATCCAGAAGGAAATGAACGACATCATCAAGCAGGTGAAGTTCAAGGGCAGCTTTGCCGAG
TTCCTGACCTTCCTGCGTACCGATCCGCAGTTCTATGCAAAGACACCGGAAGAGCTGCTG
TCGCGTGCCGCGTGGATCTCCAAGCGGGCGGATGGCCAGCTGGGCAAGTACATGACGTTG
CCGCGCGCGCGCTTCACCATCGTGCCGGTGCCGCCGGACATCGCACCGTTCTGGACGGCC
GGCCGCGGTGGCATGGGCACCTACTGGCTCAACACCTACAACCTGCCGTCGCGCCCGCTG
TACAACCTGCCGGCGCTGACCCTGCATGAATCCGATCCGGGCCACTCGCTGCAGGGCGCG
ATCGCCGCCGAGCAGAAGAACCTGCCGGAGTTCCGCCGCAACGCCTACATCTCCGCCTAT
GGCGAAGGCTGGGCGCTGTACTGCGAGAAACTGGGCGTGGAGATGGGCATCTACGAAACC
CCGTACGAGGACTTCGGCCGCCTGACCTACGAGATGTGGCGTGCCGCGCGCCTGGTGATC
GACACCGGCGTGCACAGCAAGGGCTGGACCCGCGAGCAGGCGTTGGCCTACCTGCGTGAC
CACACCGCGCTGAGCGAGCATGAAGTGACCACCGAGGTGGACCGCTACATCTCCTGGCCT
GGCCAGGCGCTGAGCTACAAGCTGGGCGAGATCGCCATCGTGCGCCTGCGTGCGCAGGCC
GAGAAGGAGCTGGGCGACAAGTTCGACATCAAGGGCTTCCACGACACCCTGCTCAAGCAG
GGCTCGGTGCCGCTGCCGGTGCTGGAACAGCAGATCCAGGCCTACATCGCCGAGCGCAAG
AAGGCCTGACCGTGCAAGGGTAGTGCCGGCCGCTGGCCGGCAACCCGACCCGGTCACGGG
GTCGGATCCCTTTCCTGTGGAAAGGGCTCCGACCCCCTCTCGCCTCACCCCACCGGCCGC
GGCTTGGCCACCCGTGCTGCGAAGGTCGGCAGCACCAGCAGGGTCAGCACGGTGGCGGTG
ATCAGGCCACCGATCACCACCGTGGCCAGCGGCTTCTGCACCTCCGCACCGGAACCGCTG
GCAATCGCCATCGGGATGAAGCCGACGATCGCCACCAGCGCCGTGGTCAGCACCGCGCGG
ATGCGGCTCGAGGCACCGTTGATCGCCGCCTGCAGCGGCAGGTCGCCGGCATCCAGGCGT
TCGCGGATCGCCTGCATCAGCACCAGGCCGTTCAACGTGGCCACGCCGGAGACGGCGATG
AAGCCAACTGCCGCCGATACCGAGAATGGCATGCCTCGCAGCAGCAGCGCGAGGATGCCA
CCGACCAGCGCCAACGGCACGCAGCTGAACACCAGAATGGCTTCCTTGCCGCTGCGCAGG
GCCATGAACAGCAGGCTGCCGATCAGCAGGAACACCACCGGCACCACGGCTGCCAACCGC
TTCTCCGCGCGCTGCAGGTTCTCGAACTGACCGCCCCAGGTCAGGTAGGCGCCCGGCGGC
AGCGCCACGTCGGCCACCGCGGCCTGCGCCTCGCCGACGAAGCCGCCCAGATCGCGACCG
CGCACGTTGGCCTGCACCACCACGCGGCGGCTGCCGTTGTTGCGGCTGATCTGGTTCGGC
CCTTCGCTCACGGTAATGCGCGCCACCGACGACAACGGAATCACGAGCCCCGATGGCGTG
GCGATCGGCAGCGAGGCCAGCTGGTCCGGATCGTTGCGCGAGGCATCGTCCAGGCGCACC
ACCACGTTGAAGCGGCGGTCGCCTTCGAAGATCTTGCCGGCCGTGGTACCGCCGATGCCG
GTGGACAGCGCATCACTCACATCTGCAGCGCTCAACCCGTACTGTGCCGCCGCCACGTGG
TCGATCGCCACGTTGAGCGTGGGCAGGCCGGAGATCTGTTCTACCCGCACGTCGGCCGCG
CCATCCACCGCACGCAGCTTCAACGCCACCTGGTCGGCCACCTTCTGCAGCTGGCTGAAG
TCATCACCGAAGATCATTACGGCCAGGTCGGTACGCACGCCGGAAATCAGTTCGTTGAAG
CGCAGCTCGATCGGCTGGCTGAACTCGAAGCTGTTGCCCAGCTGCTGCCCGGCCAGTTTC
TCGAAGCGCGCCACCAGTGCGTCCTTGGCCAGCGTCGGATCGGGCCAGTCCTTGCGTGGC
TTCAACACGATCACGCTGTCGGAAATGTTGGTCGGCATCGGGTCGATCGCCGCCTCGGCG
GTACCGGTGCGCGAGAACACGGTTTCCACTTCCGGCTGCTTGGCAATCGCCTTTTCCAGC
GCCAGCTGCATTGCCAGTGACTGCTCCAGCGAGGTCGATGGCACGCGCAGGGCCTGCATC
GCCACGTTGCCTTCATCCAGGGTCGGCATGAACTCGCGGCCCAGCAGCGAGAACGCGCCG
ATGCCCACCACCACCATCATCACCGCACCGGCCAGCACCGTGCGCGGGTGCGCCACGGCC
TTGCGCACCACCGGTTCGATGCGCGCACGCAGCACGCGGATCAGCCTGGTTTCGTGCTCG
CCGTCGTCCGCGTGCGCATCGCCGTCCTTCACCTTGGGCTCGCGCACCAGCAGCGCGGCC
ATCGCCGGCACGAAGGTGAAGGAAAACAGGAAGGCACCGACCAGGGCCAGCATGAACGTG
GCCGCCATCGGGTGGAACGTCTTGCCCTCCACGCCCTCCAGCGTGAGGATCGGCGCGAAC
ACCAGCAGGATGATCAGCTGGCCGAAGGCCGCAGGGCGCGCCATCTTAATGGCCGAATCG
GCGGCTACGCGCAGGCGTTCCATCGCGGTCAGCGCACGGCCCAGTTCGGCGCGGCGCTGG
CCCAGCATCAGCAGTGTCGACTCGACCACGATCACCGCACCGTCCACCAGGATGCCGAAG
TCCAGCGCACCCAGGCTCATCAGGTTGCCACTGATGCCGAAGCGGTTCATACCGATCACT
GCGAACAGGAACGACAGCGGAATCACCAGCGCGGTGATCGTTGCCGCACGCAGGTTGCCC
AGCAGCAGGAACAGCACCACCACCACCAGCAGCGCGCCCTCGGTGAGGTTCCTGGCGACG
GTCTTGATGGTGGAATTGACCAGCACGCTGCGGTCCAGCACCGGTGCCGCCACGATGTCG
GCCGGCAGTGACTTGTTTACCTGTTCCAGGCGCGCGGCCGCTGCCTGGGCCACGGTGCGG
CTGTTGCCACCGGCAATCATCAGCGCGGTGCCCAGCACGGCTTCATGGCCGTTGCGGCTG
GCCGCACCCAGCCGCGGCGCGCGGCTCAGTTCCACCGTGGCCACATCGGCTACGCGTACC
ACCACGCCATTGCGGGTCGCCACCGGGGCCTGTGCCAGGTCGTCGGTGGTCAGCGCCAGG
CCGTCGGCACGTACCACCAGGCCCTCGCCGGCACGCTGTACGAAGCCGGCACCGGCCTGC
ACGTTGGAACGCTGCAGCGCAGTGACCAGGTCGGCCAGGCCGAGGCCATGCGCGGCCAGT
TTGGCGCTGTCCGGATGCACGCCGTATTCCTTGACGTAGCCGCCGACCGTATCGACGCCG
GCCAGCCCCGGGCTGGAACGCATCTGCGGCGCGATGATCCAGTCCTGCACGGTGCGCAGG
TAGGTCGCACGTTCTTCGGGCGTACGCAGCAGGTTGCCTTCCGGTGTGCGGTAGACCTCG
CCGGCCTGCCAGCCCGCTTCATCGGGTTTGGCCAGTTTGGCCGGATCGAACGCGGTGAAG
TCCACCGTCCACATCAGCACCTCGCCAAGGCCGGTGGTGACCGGCGACAGCATCGGTGAT
GCACCATCGGGTAGGTCTTCCGATGCCTCGCGCATGCGTTCGGCCACCTGCTGGCGGGCG
AAGTAGATGTCGGTGGCATCGGTGAAGATCGCGGTGACCTGCGAGAAACCATTGCGCGAC
AGCGAACGCGTGGTGGTCAGGCCGGGAATGCCGGCCAGCGCGGTTTCCAGCGGGTAGGTC
ACCTGCCGCTCGATCTGCTCCGGTGTCAGCGCCGGTGCCACCGTGTTGATCTGTACCTGA
CGGTTGGTGATGTCCGGCACCGCGTCGATCGGCAGCTTGCCCAGCTGGAACAGGCCCACC
GCGGCGATCAGTGCGGCCATGAACACCACCAGCCAGCGGTGGCGCACCGCTGTTTCAATG
ATCAGCTTGAACATGGTCGCCTCCTCAGTGGCCGTGCTCGGCTTCGCCCTTGGCCAGCTC
GGCCTTGAGCAGGAAGGCATTGGCACCGACGATGCGCTCGCTGCCGGTCAGCCCAGCGAG
GATCTCGATGCGGTCACCGGCACGGCGCCCGGCCAGCACCGGCTGCGCCTTGAAGCCACC
TTCGACGGCGACAAACACCGCGCTGCTGCCATCAACGTTCTGCACTGCATCGGCCGGGAC
GCTGAGCGAACCGTCCTGGCCTTCGGTGACCACCACGGCCGAGACCGGCGAACCGGCCGG
CGGCAGCGACGCATCCACCGGGGTGGCGCGGATCACCGCGACGCCGCCCTGCTGGCGCAC
ATCGGCGGCCGAACCGGTGACGGTGGCGGTGAAGCTGCCACCCGGCACGCTCACTTCCAG
CGTCATGCCGGGCGTGACCTGTGCGGCCAGCGCCGGCGGTGCGGTGAACACCAGCTCGTT
CATTGTCGGGTCGGCGACATCGGCGACTGCACTGCCGGCGGCGACTACACCGCCCGGAGT
GACCTGCACGTTGCCGACGATGCCGGCCACCGGGCTGGTGATGCGCACGCGGCCACTGGC
ATCGGGCGCACCGTTGGCAGCGGCCTGGGCCTGCGCGGCAGCGGCCTGGGCCTGTGCCGC
CAGCGACCGTGCGCGCGAGGCTTCCATCTCCTGGCGGGCGACCACGCCCTGGTCGACCAG
CGCCTTGTCGCGACCATAGGCCAGGCGCGCGGCCTCGGCTTCGGCCGAGGCGGCCAGCGC
ATTGGCGCGGAACACCGCCGCTTCGCCGCTGACCACGATGGCCAGTGCCTGGTTCTGCTT
CACCGCGGTGCCCGGTGCGACCAGCACGCGTTCGACGCGGCCGGTCACGGTCGAGGCCAC
CGAGGCGCGTGCACCGACCGACGGTTCGACCCGGCCGGACAGGCGCGTGGAGCTACCGCC
ACCACGACCGACCGCGACCACTTCGATACCGGACGCCTTGATCTGCTCAGGAGTCAGCTG
CACGACACCCTCATCGCCATCGGCGGGCGCCTTTGTGGATTCGGCCTTGGCCTCCTTGCT
GTCGGCGGCATGGCCGTGGCCATCGTCGGTGCCGGCCTTGGCCGCAGCCGGGTCTTCATT
GGCAGGTGTCTGCGCGTTGCCAGCGCAGCCGGCCAGCAGCGCGGCCAGCAGCACGCCGCC
GATCAGCGGGAAAGTACGGGAGAGCGTCATGGGACCTCCACAAAAGGTGCGCGCCCTTCA
AGGCGGGCAAGATCGATTTCCGCGCCGACGCGCGACAGGCGCGCATCCACGGCGATGCCG
CGGGCGGCGATGAGGGCGCTGCGCGTGCTGCGCAGTTCCAGCTGCGAGATGCGCCCGGCG
TCGAAGCCGATGCGGGCCAGGCGATACGCCTCTTCGGCGGCGACCACGCTTTCATCGGCG
GCGCGGGTACGGCTGCCGGCGGCCTTCAAACCGGCCACCGCGGAGAGGCGTGCCGCCTCG
CTGTCGCGGCGCTGCTGGTCCAGGCGTGCCTCGGCCGCGCGCTGGTCGGCATTGGCGGCG
CGTATGCCCCCGCGGTTGCGGTCGAACAGCGGGATGCTGAGGCTGACCCCGAGGTTGTAG
GCGCGCTCGCCCCCCTCGCGGAAGCGGGTCTGCGCGGCAGTGACGCTCAGGTCGGGCAGG
GCGCGCTTGCGCTCCACGTCGACCAGCTTGCCCGCCGCATCCGCTTCGGCTTCGGCGATG
CGCACCGCCAGCGCGGTATCGGTGGCACCGCGTGGCAACGGCGGCGCGCGGTCGAGCAGG
CTGTCGCCGATCGACTGCACCGGCGCATCCAGCAGCGCGGCACCGGCCAGGCGGGCCAGC
GCGGCATCGCGGAAGGCCTGCGCCTCATCCAGCGCGGCGCTGGCGTTGGCGACTTCGCTC
TGCGCCTGCACGGCGCGCAGCTGCGGCTCGCGGCCCTGCTTGACCATCGCGTTGACCGCG
TTGGCGTCAGCGCGGGTGAGGCTCAGTGCTTCTTCGGCCAGGGTGTAGCGGCGCAGTGCA
CTTTCCGCCTGTGCATAGACCACCGCCAGCTGGCTGGCCACGTCGCTGCGGCTTTGGGCA
CCACGCAGGTTGGCGGCCTGTGCCTCGGCACGGGCGGCACGGACACGCGCGCCACGCTGG
CCCCAGACCTCCAGCGGCTGGGACAGGGTGAGCACGGTATCGGCCTTGCCCATGCCGCCA
TAGGAGCCGGTGCCCCAGGCGTTTTCGGCGGAGTAAGAGAGGGAAGGGTTGGGCAACGCA
CGGGCCTGGTCGGCGCGCGCGTCGGCGGCCTCGGCCAGCGCCGCACCCACGCGGGTGCCG
GGCAGCTGGTCCAGGCGTTCAAGCAGGGTGTCGTAGGAAGGGGCGGCTTGCGCCATCACC
GATGCCGCCGGGGCCAGGCCCAGCAACACGGCGACGACCCGCCCGGCCGCACGCAGCGGC
CGACGTGTCAGGGTCGACATGAAGAATTTCCGGAGGTGAGGGGAACCGAAGCCCGCGAAT
GCGGGACGCGCTCAACTCACGCCCGGGGAGGACGCGTCAGTTCATCCTGGGCGACCGCAT
AGGTCGCCGCGTCGCCGGCATTCATCCAGCGCGCCGGAAGCGGCGCACCGAAGGCGGCGA
AGGTACTGGCCGGCAGGCTCAGATTGGAGTGGTGGCAGTGGTTGTGGCCACAGGCACCGA
CGTGCTTGCCGTCGGCATCGCCATCGGCATCCGGTGCGGACTCCACATGCACCGTGCTGG
CGTGCGGTTCCACCGTGCAGGCCAGCGCGTCGGCCACCGGCACGACCACGAATGCCGCCA
TCAGCAGCATCAGCAGGGTCGAACGGAGGTGGCGGGTGATCCAGCGCATGGACGGCAGGC
TAGCAAGCGGTTTTCGCCGGATACAATATCAATGGACGCTTCGGGAATTCGTCGGAATCT
CCCGTTCAGCTGGGCCGGGCGCGGGGTCGGATCCCTTTCCTCCGGAAAGGGCTCTGACCC
CACCACATCGTTCGGGTGCGCCGCGCACATGTGCTCTGGTAGGTGTCGACCTTGGTCGAC
ACGCTTTTCGACCCCACCGCGTTGCCGGCCAGCGGCCGGCACTACCCGTGTCACGGCAGC
TTCGCGATCACCTTGATCTCGAACTGGAACCCGTACAGCCAGGTCACGCCGATACCGGTC
AGGGTCGGGTGCGGCGCCTCGCCCCAATACTCCGGCACGATTGCCCAGGCCTTCTCAAAG
TTCTTCTCTGGATCGACCAGGAACACGGTCACGTCGATCACGTCATCGAACGTGCAGCCG
GCAGCAGCCAACACCGCATTGAGATTCTCGAAAGCGCGGCGCACCTGCGTTTCGAAGTCT
GGCTCGGGCGAGCCGTCCTCACGGCTGCCGACCTGGCCGGATACGAACAGGAAGCCGTTG
GAACGGATCGCAGGCGAGTAGCGGTTGCGCTCGTACAGGGCCTGGCGGCCGGCGGGGAAA
ACGACATCACGCTGTGACATGGGGAAGATCCCGTGGGAGAGAACGCCATCCTCCCCGTCA
GCGCTGTCTGGATAAACCGCGATGATCGGCCTAGATTGATTGTCAATTCCAAACAATCAT
GGCCCGCCATGGACCGTTTCGAGGCGATGCGGGCCTTTGCCCGGGTGGTGGAAACCGGCA
GCTTCACCCGCGCCGCGCAGACCCTGCAGATCAGCCGCACCACGGCCACCCAGCTGGTGC
AGCAGCTGGAGGCGCACCTGCGGCTGCGCCTGCTCAACCGCACCACGCGCCGGGTCAGTG
TGACCGCTGACGGCGCGGCCTACTACCCGCGCATCGCCCGCCTGCTGGCCGAGCTGGAAG
AAGTGGAGGGCGGGCTGGGCGACGCGGCCACCCAGCCGCGCGGGCGGCTGCGCGTGGATG
TGCCCGGGCCCTACGCGCGGCTGCGGCTGGTGCCGGCGCTGCCGGACTTCCAGGCGCGCT
ACCCGGAGATCCAGCTGGACATCGGCGTGAGTGACCGCGAAGTCGATGTCATCGCCGACA
ACGTCGACTGCGTGATCCGGGGTGGCACCCCGGCCGACCCGGCGCTGGTAGCGCGGCCGC
TGGCGGCGCTGCCGATCGGCTTCCACGCCAGCCCCGGCTATGTGCAGCGTTTCGGGTTGC
CGACCGATCCGCGCGCGCTGCAAGGGCCCGATCACCACATGGTTGGCTTCCTCAGCCCGC
GCAGTGGCCGCGCACGCGTGTTCATTGCACAGCGCGGCGATGAACGCGTTGAAGTGCAGG
GCCGCTATACGGTCGGCTTCGATGATGGAAACGCCTATCTGGCCGCTGCGTTGGCGGGGT
TGGGCGTGGTGGCGCTGCCCAGCTACATGGCCGAGCCGCACGTGGCGCGCGGCGAGCTGT
TGCCGGTGTTGCCGGACTGGCAGCTGCCGCCGATGCCGATGCATGTGATGTTCCCGCCGA
ACCGGCACATGAGCCAGCGGCTGCGGGTGTTCATCGATTGGGTGGTGGAAGCGCTGGGGT
GACGCTGCACACCACCCCCGATTGCTGATGGCGACTAGAGCTCCACGAACTCGTAACTGA
TTGGTAGGCCGAACTGAGCGCGTATGCGCTCAAAGAAGTCCTTGTCTTCTCCTACCAATG
GCCGACGCCCCACGATGACCAATGAAGGCTCCAGATCGTGCGTCCGTCTCGGGTGATACG
CGTACTCGAGGAGCTGGCCGAGCGCCTGACGTATCGCGCTCAATGGTCTGAGGTCTGATT
TGACCTCATAGAGTATGAGCTTGTCATCCGTTCGAAGCTTGACGTCAATGAAGTCTTCCT
CAAAGGCGATATCCGCACCGGGATAGCGAAGTTTCAAGCGAGCTTCCAAAAGCCGTTGCA
TCTTCTGATGTTCTGGAGAGTAGGTGGCCATTCCAGCTTGGAGCTTACGCTGCCGTTCAC
CGGAGTCCGGGAGTTCGGGTACACCCTTACGTCCTGCCCATCTTGCAGGCTTTTCGGGAA
GCGGTGTCTCCACTCCATACAGCGAATAGCGCGTCAAACGATGTGCAGGGTGCCAGCTGG
GAATTGGATTGCCAGCGTCGATACGCCTTACGTTCGTCGTCCGGAAACGTATGTTGAGTA
TCTGCTCGGGAAGGTCAGGATCGAGCGCGGCAGCGTAGCCGTTTGCGTCCTCCACCTCTT
GTTTCATTGTGGCAAGCCATCCATTTTTGACATAGGCCTCAACTGCATCTGCTGATTGCT
GATCGCTTAGAACCTCCACGTCTCGGATCTCGCACACCATTGACCGACCTTGTGACGAAA
GAACGAAGAGCTCGAGGTCAAATGCCTCGCCTCGCTTGAGCAGACGCTTCCTGCTGCGAT
TCACACCTTGAACAAACGCGTATCGCCAGCCACCGAGCTGCCATTCGTCGCGAAAAAGCC
AGTCTTCATGGCCGAAGCCGTACTCGCTCCGATAGCTTGATCCGCTCTCAGTCACATCAT
GTGCGCCTGCCGGTCTACGCCACCCCATGCTGTTGTGGGCAATCCGGGCTGTGTAGCGAT
TGCTGGCCTTCGTTCGCCCCTGCACTGGGACCTCATCGAAAACACAGCGCTCGATTTCTT
CATAGAGGGGCAGGATATTCACTAGCGTCGCGACGGCGCGCTGCACTGCCGATTCGTTCA
CGCCGGCTGGACCCACATACTCTTTGACGCCAAAGAATATGAAGTTGCCATTGATCACTT
CGCTGGCCGGTATTGGCCCGGCAGGAAGTCTGGCCTCACTCCCGTCTCCACGATGAATCC
AGATTTCGTAAGCAGACAATGACGGCATCCCAGGAAGGATGCTGTTGAACGCATCAATAC
GGCTGGCTAGCTGCTTTGTCGGATCCGGTAGGCTCTGTCCGGGCTGCAAGCCGAACGCAA
CGCCGTAGCGGAAAAGGTCACCTTTCTCAAAACCAATGTTGAACTGAAGCTCCTCCCGGC
CTCCTCGATGGAATACATAGTTCAAGGCCTCGCCTGCCTTGGGGAAGAGCCCCCCGTGGT
TGTTACCTCTTCCCCTTACCTGTCGGCGGATGCTGTAGAAGTCGGCAAGCCGGGTATCCT
CCAGCGCTTGGTTCAGTCGTTGTCTCACTTCCTCGATTGTGTTCATCGTTTCCCCTGTCC
CTGTATGGAAGGCTGAATATAGTGGTATAGAGCAGGTCGCTGATACACCAACGCCTGCGT
ATCAGACTTGGACCAGGCCTCACCATCGTGGCAATGACCGGACTTGTAGCGCCGAGCCAA
CGCTCGGCTGCTTCTGGCTCCAACGCTCAAGGCCTGCGCCTAGCGCGTGAGCCGAGCACG
GGCTCGGCTCTACAGTGGGGAGCTTCCTGCTGCAGGCATGCGAAAATCATCGCGGCACGC
AACAGGAAACAGCCTCACGCATGAGTCGCATCGTCGCACTGGATACCGAAACCACCGGCA
TCTCCCACCGCCTGGGGCACCGGGTGATCGAAATCGGTGCCGTCGAACTGATCGATGGCC
AGCTCACCGGCCGCCAGTTCCACACCTACCTGCAGCCGCAGCGCAGGGTCGACTGGGGCG
CACAGCGCGTGCACGGCATCAGTGATGCGATGCTGGTGGGCAAGCCGCTGTTCTCCAGCA
AGGCCGCCGAACTGCTGGACTTCCTGCGCGGCAGCGAGATGGTCGCGCACAACGCCACCT
TCGATGTGGGCTTCCTGGACAACGAGCTGCGTCTGTCCGGTATTCCTGGCACGCTGGCCC
AGCATTGCCGCATCACCTGTAGCCTGAAGCTGGCGCGCGGGCGCTGGCCCGGCCAGGGCA
ACAAGCTGGACGATGTGCTGCAGCGCCTGCGCATTCCCAGCCAGCGCGGCCTGCACGGCG
CGCTCAAGGATGCCCATCTGCTGGCGCAGGTGATCCCGCACCTGCGCTGAGGCCTGGCCG
CTGTTACACCGGCCGTAACCAGCGCTCGATCATCGCCACGCCACAGGCCACCCCGTCCTC
ATGGCCCATCGCCACGCCCAGGGCCGCCGCGCGTGCGCGTGTTGCGTCGGTTTCAACGAA
GATGATGGCTGCCGCCAGCGTTGCTGCATCCAGTCGCTTCGGTGACAACGGTGGCGGTGC
CACGCCCAACCGATACAGGCGATCGGCCCAGAAGAACTGATCCGCGGCGAACGGCATCAC
CAGCGAGGGAATGCCGGCGCGGCAGGCCGAATGCGTGGTGCCGCTGCCACCATGGTGGAT
GGCGAGTGCGCAATGCGGGAACAGTGCTTCGTGTGGCGTCGGGCCGAGCACGAACACATC
TGCTGGCAGCGCACCCGTCGGCAATCCGGCCCACCCTGGAAACAGCAGCACCCGGCGCGG
TGCCAGCGCCTGCAGCAGGGCCGGCAGCACGCGCTCGCGATCGAATCCGGTCATGCTGCC
AAAGCCCAGATAGACCGGCGGCGGCCCGGCATCGAGGAAGGCCTGCAGATCGGCTGGCGG
CGTCCAGGGCGCATCAGGAAGCCGCCATTGGCCACAGGCGATGTGGTCGGCCGGCCAGTC
CGCCGGTGGCGGCAGCAGCTGCGGCGAGATGCCATAGAGCATCGGCAGGCCGGACCACAG
CGCGCGACGCGGCGATTGCCCCAGTTGCTGGCGTGCCGCGTTGATCGGCCGACGGAACTG
GCGCCAGATCAGGCCGTTGACCCACCCGTAGCTGGCCCGGTTCAACCAGCCCGGCGAGCG
TCCGGGTGGCAGGAACGGAGAGCGGAAGGCCCGCGTCGGGGTCAGCGGAATCATGCCGGT
GCCGATGACCGGCAGACCCCGACGTTCGCCCACGCTCATGCCGACAAGGGCCGCCAGTCC
GCCGGTCAGAATCGCATCGCAGCCTTCGGCGGCGGCATCGGCCTGGCGCATCCAGCCGCT
GACATGCTGCAGCGCCATCCGTGCCAGACCGGTACTGGCGGCGGCAACACCGTTGCCCCG
CGAGACAAGGGCGACCACTTCGTCATGGATGTCACCCTCAAGGGCCGCGTGGGGCACATC
CAGGGCCTGCGCGCTGCCCAGGGTGCCGCCATCGGCCAGCAGTGTCACCGCGTGGCCTGC
GCTGATCAGCCCATGGCAGAGCATGGCGAGCGGACGCGTATCGCCTTCGGTTCCGTAGGT
CAGGGCCAGCAGCCGCATGGAAAGCTCCGCAGTGATCCGGGCCAGTATGCCGGTTGGCGA
AGTCCCCCCGGCCCCGCCGGTCCAGTCCCCGCCTGTGGGTAACTTGCGCAAGTGCTTGAA
CCCGTGCATAATGCGCGGCTCGCTGTGTCCGGTTTTCTACCGGGCGGCGCTCCCGGGAGC
ACGTCCCCGGCCGCCCAACGCCAGCGTAACCCTTTGATTCTCTTGACGTGTGGTGGGCAA
CCATCGAGGCCGCCGTCGCCCGGGCTACGGGCTGACAACTACTACTATCGAGGTGCGCAA
TGTCCCGCGTATGCCAGGTTTCCGGCAAGCGAGTGCAGACGGGTAACAACGTCTCGCACG
CCAACAACAAGACCCGTCGTCGTTTCCTGCCGAATCTGCACGAGCGCCGTTTCTGGGTGG
CCAGCGAGAACCGCTGGGTCAAGCTTCGTGTTTCCGCGCATGCACTGCGCACCATCGACA
AGAACGGCATCGATTCCGTTCTGGCTGAGCTGCGTGCGCGCGGCGAAAAGGTCTGAGGAG
TAAAGCATCATGGCAGGCAAGCGCGATAAGGTCCGTATGATTTCCTCGGCCGGTACCGGC
CACTTCTACACGACCGACAAGAACAAGAAGAACACCCCGGGGAAGATGGAATTCCTGAAG
TACGATCCGGTCGTGCGCAAGCACGTCCTGTACAAGGAAGGCAAGATCAAGTAATCCGCA
CGGATTGCTGGTCCCCGCGAAGAAACCCGCCCTTGTGGCGGGTTTTTTCATGCCCTGCGT
TTACCTAGCGGATACCGACCGTTCCGATGCTGCTGTGGTGGTGGTGGGTGCCCACCGTTG
GTCGGCACTGGGCAGTCCCTGCGCACGCTGTCGCCAATGGCGCCATGCCTGGAGCGAAGG
GCCGAATGCGATAAGTGATTGTTCCTACCGGTTCCGGCGCCTCGCACGGTTCAAATCGAT
TGGAACGACGGGCGTGGCCGTGCCCATGATGGCAAGCCGCTGCGGTTGCAGCGGTCGGGC
TTGCAATCCCGTCGAATCGGTAGCCAGTAAACTCGCCCGCCGTTGCCGGAAAAACTCCGC
CGACGGCGGGCGACCCATCTGCCTCTTTGGCGGACGGTGCGTGGGGGCCTCGCGCCCGCC
GGTTTGGTGGCTACCGTTCCCGGTATTGCAACCACGCATCGTCCGCCACCTTCACGGTGG
CCAGATCCGTTGAAGGAGGTTGCATGAACACCCCGTCACACTGGCAGGACCTGGAACTGG
GCTGGCTGCGCCTGCAGCGCATGCTGCAAGGGATCGAGGGCATGGCGCTGCTGCTGTGCG
ACCACCACCTGGCACTGGCCAACGGCGCGCCGTCGCCGCTGCCGGAGGCGCAGCTGGAGC
GGGCCGCGCAGGCCATTGCCTGCATGGCGCTCAACGGCCGTCGCCATGCCGACGCGGTGC
GGCAGCTGTGCGAGGTGCCGGTGCGGCATTGAGCCATCCTGTAGCGCCGAGCCCACGCTC
GGCTGCTGTGCGGTCGGACCGGAAGGCCGTCGAGCGCGGCTCGACTCCACAAGGGCCGGT
GGGCAGAATGGCCCATCACCTCCCGACGGGCGACACGATGCTGTTCGAGTGGTTGCTGGG
TTCGTACCTGCTGCTGATCGACTGGCTGATCCGGCTGGTTGCACTGTGCTGGATCCCCAC
CCGCACCACGCCGGGGGCGGCGCGCAGCTGGCTGCTGCTGGTCGGCTTCGTGCCGCTGCT
GGGCCTGCCGCTGTACCTGCTGTTCGGCCACCCATGGCTGTCGCGCGAGCGCATCCGCCG
CCAGGCCGAGGCCTCGCAGGTCATCCGCGAGGAACAGGCGCTGCAGCATCGCCTGCGCTG
GACACCGCAGCCGGACACCGCCAGCGCCGAGATCGTGCCGCTGGTGCAGCGCCAGGGCGA
CTTCATGCCGGTGCACGGCAACGCCGTCGATCTGCTGACCGACTACGACGAATCACTGCA
CACGCTGATCGCCGACATCGACCAGGCCGAAGACCGCGTGCACCTGCTGTACTACCTGAT
GTTCGACGACGCGGTGGGCGAGGCGATCGTCGAGGCCCTGCAGCGTGCGGCTGCACGTGG
CGTGCAGTGCCGCGTGCTGCTCGACGCGGTGGGCGCCAAGCGCGGCCTGCGTGCCTATCG
CAAGCGCCTGCAGGCGCGCGACATCGAAGTGCGCGCGATGCTGCCCGGTGGCCTGCGCTG
GCGCCGCAGCGGGCGCATGGACCTGCGCAACCATCGCAAGATCGCGGTGATCGACAACGA
AGTGGCCTATGTCGGTTCGCAGAACCTGGCCGGCCCGCAGTTCGTGCCCGGCCACCCGAA
CCGCGAGCTGGTGGCGCGCGTGCGCGGCCCGGCGGTGGCGCATCTGGAAGCGGTGTTCGC
CAGCGACTGGTACATGGAAACCGGCCAGCGCCTGGACGTGATCGCCGATGTGCCCGAGTG
CAGCGACGACATCGCCACCCAGTTGCTGCCCAGCGGCCCCGCCTATCCCTACAGCAACGC
ACGCGATGCGGTGGCGGCGCTGATCCACCTGGCGCGGCGCCGGCTGGTGATGGTCACCCC
GTATTTCGTGCCCGACGAAGCCACGCTCAGCGCCTTGCGCATTGCGGCCTTGTCCGGCGT
GCAGGTGCAGCTGATCCTGTCGGCCAGCAACAACCAGCGGCTGACGTCGTGGGCGCAGGA
GGCCTACTACGACGAGCTGCTGCGCTGTGGCGTGCGCATCGCGCTGTACGAGCCGCAGTT
CCTGCATGCCAAGCACATGAGCGTGGACGAGGACATCGCCGTGCTCGGCTCGATCAACAT
GGACATCCGCTCGTTCGCGCTGAATGCCGAAATCGGCCTGGTCTGCTACGACCGCGCGCT
GGTGCAGCAGCTGTGCGCGATCGAGGATGGCTACCTGCGCGAGTCGCGGCAGCTGGACCT
GCAGCAGTGGCGCAGCCGTCCCACGTGGCGGCGCAGCCGCGAAGGCATCGCACGGCTGGC
CGATGCGTTGATGTGAAACGGCGGCAACCGCCCGCTTCGGCAATCCGGCCCGTCATCGCT
GATGGCCTACAATCGGCGCATGACTGATTCACCGCGTAATGGCGAACTGGACCTGGCAAT
CATCGGTGGTGGTGCGGCCGGGGTGCTGGTGGCGATCCAGGTGTTGCGCCAGGCCCAGGC
GCCGTTGGCGCTGGCCATCTTCGAACCGGCTTCGCAGCTGGCGCAGGGCATCGCCTATGC
CACGCCGTGGCCGGAGCACCTGCTGAACGTGCCGGCGGCGAAGATGAGTGCGTTTGCCGA
CCAGCCCGGCGATTTCCTCGACTACCTGATGGCCGCCAACGCCTACCCGGGCGAGGCGCG
CGAGGTGCTGGGCGAGCGTTACGTGTGCCGCCACTACTTTGCAGCGTACCTGCAGCAGCG
CCTGCAGGAGGCCGCCGCGGCCAGCCCGGCACAGCTGCAGGTGATCGTGCAGCCGGTACT
GGGCCTGCAGCCGGATGACCACGGCTACCAGCTGGCACTCGGCGATGGCCAGACGCTGCA
CGCCGCACAGGCAGTGCTCGCCACCGGCAACAGCATGCGGCCGCTGCCGGTAGCCGGTGC
CGAGGCACTGCCCGCCGATGACGTGATCGAGGCCTGGGACTACGACGGCGTACGCACCCT
GGCCGGTGAGCAGGCCGTGGCCATCGTCGGCTCCGGCCTGAGCATGGCCGACACCGTGCT
GGCGCTGGTTGCAGCCGGCCACACCGGCCCGCTGCATGTGATCTCGCGCCATGGCCTGCT
GCCGCTGCCGCATGCGCATGGCGGCCTGCCCACGTTCGACCCGGCTGCGCTGCTGCCGAT
GAGCCTGCGCCAGCGCCTGCGCGCGTTGCGCGGGTTCGCGCGCCAGGCGCAGGCCGATGG
TCTGCCGTGGCAGGGGGTGATGGACCGCATCCGTCCGCACGGGCAGGCACTGTGGTGCAG
CCTCGACGCGGCCGACCAGCGCCGCTTCCTGCGCCATGTGGTGCGCTACTGGGACGTGCA
TCGCCACCGCATCGCCGAAGAGGTCGACGCACAGCTGCAGGCGCTGATCGAAAGCGGCCA
ACTGCGTATTCACCGGTCCCGCCTGCAACGCGTCGGCCGCGAAGGCGAAGCGCTGCGGCT
TTCTGGCCGCGCTCCGTCTGGCAATGAACAGCACTGGACAATCGGCGGCGTGATCAACGC
CACCGGCGTGGAAACCCGCGCCAGCGCGCTGCGCAATCCCTTGCTGCAGCAGCTGCAGAG
CGATGGCCTGGCCCGCCCCGGCCCGCACGGGCTGGGTCTGGACAGCACGGTGCCGGGCGA
CCGCCTGCGTGCCGCCGGTGGCCAGCCGCAGGCGCGGCTGGGCGTACTCGGCAGCCTGCG
CATCGGCAGCCTGTGGGAAAGCCTGGCGGTGCCTGAACTGCGTCAGCAGGCGCAGGCACT
GGCCACCCAGGTGGTCGCAGGAGCCGCGACGGCGATGCCGTAAAATGGGGGTATGGATGT
CTCCCACCTGCTTGATGGCCTGAACCCGGCCCAGCGCGAAGCCGTCTCCGCTCCCCCCGG
CCACCACCTGGTGCTGGCCGGTGCCGGTTCCGGCAAGACCCGCGTACTCACCCACCGCAT
CGCCTGGCTGCATGAAGTCGATGGCGTGCCGACCCACGGCATTTTCGCGGTGACCTTCAC
CAACAAGGCGGCCGGCGAGATGCGCCACCGCATCGACGCACAGCTGCCCCATGGCAGCCG
TGGCATGTGGATCGGTACCTTCCACGGCCTGGCCAATCGCCTGCTGCGCCTGCACTGGCA
GGACGCGAAGCTGCCCGAAGGCTTCCAGGTGATGGATTCGGACGACCAGCTGCGGCTGGT
CAAGCGCGTGGTGCAGGCGCTGGAGCTGGACGACGGCAAGTACCCGCCCAAGCAGATCGC
GTGGTGGATCAACGCGCAGAAGGACGAGGGCCGCCGCCCGCAGCACATCCAGCCCGAACC
GCACGACGCGTGGCTGGAGACCATGCGCCAGGCCTACATCGAGTACCAGGCGCGCTGCGA
CCGCGCCGGCCTGGTCGACTTCGCCGAGCTGCTGCTGCGCGCGCACGAACTGCTGCGCGA
CAACCCGGCGCTGCTGTCGCACTACCGCGCCCGCTTCCGCGAGATCCTGGTGGACGAGTT
CCAGGACACCAATGCCATCCAGTACGCCTTCGTGCGCGTGCTGGCCGGTGATTCCGGCCA
CGTGTTCGTGGTCGGCGACGATGACCAGGCCATCTACGGCTGGCGCGGCGCCAAGGTCGA
GAACGTGCAGGGCTTCCTGCGCGATTTCCCGGGCGCGCAGACCATCCGCCTGGAGCAGAA
CTACCGCTCCACCGCCAACATCCTCGGCGCTGCCAACGCGGTGATCGCGCACAACCCGGA
TCGCATCGGCAAGCAGCTGTGGACTGACAGCGGTGACGGCGAGCCGATCGACCTGTACGC
CGCGTACAACGAGATGGACGAGGCGCGCTACATCGTCGAGCGCGCCCGCCAGTGGGTGCG
CGACGGTGGCAGCTACACCGAAGTGGCCGTGCTCTACCGCAGCAACGCGCAGTCGCGCGC
GCTGGAAGAGGCGCTGCTGAGCGAGCAGGTGCCGTACCGCGTGTATGGCGGCATGCGCTT
CTTCGAGCGTGCCGAAATCAAGGACGCGCTGGCCTACCTGCGCCTGCTGTCCAACCGCAA
CGATGACGCCGCGTTCGAGCGCGCGGTCAACACGCCCACCCGGGGCATCGGCGACCGCAC
GCTGGACGAAGTGCGCCGCGAGGCACGCGCGCAGGGTATCTCGCTGTGGGAAGCAACGAT
GCTGGTCACCCAGGGCAACGGGCTGGCCGCACGCGCGCGCAATGCGCTGGCCGGCTTCCT
GGGGCTGGTCAACGAGCTGCAGGCGCAGACCGTGCACATGACCCTGGCCGAGCGCGTGGA
CCACGTGCTGGCCCGCTCGCAGCTGCGCGAGCACTGGAGCAAGGAAAGCCGCAATGCGCT
GGACTCGGAGTCGCGCACCGACAACCTCGACGAACTGGTCTCGGTGGCCTCGCGCTTCGT
GCGCCGGGCCGACGACATCGAGGAAGTGGGCGAGGACATGGACGAGCTGGTCGCGTTCCT
GGCCTATGCCGCGCTGGAGGCCGGTGAGGGCCAGGCGCAGGCAGGCGAAGAGGGCGTGCA
GCTGATGACCCTGCACTCGGCCAAGGGCCTGGAATTCCCGCTGGTGTTCCTGGCCGGCCT
GGAAGAAGGCCTGTTCCCCAGCGCACGCTCGCTGGAGGAAAGCGGGCGGCTGGAAGAAGA
GCGCCGCCTGGCCTATGTCGGCATCACCCGCGCGCGCCAGAAGCTGGTGCTGAGCTATGC
CGAATCGCGCCGCATCCACGGCCAGGACAACTACAGCCTGCCGTCACGCTTCCTGCGCGA
GATTCCGCGCGAACTGCTGCACGAAGTGCGCCCGAAGGTGCAGGTCTCGCGGCCGGCCTC
CATGGGCGCCAGCCGGGTGATGGGCCATGCCTCGATCGAGGCGCCGCCGGTCAAGCTCGG
CGCGCTGGTTACCCATCCCAAGTTCGGCGAAGGCATGGTGACCGACTACGAAGGCAGCGG
CGCGCACGCCCGCGTGCAGGTCGAGTTTGCTGATGCCGGCAGCAAGTGGCTGGTGATGGC
CTACGCCAACCTGACGGTGATCTGATCGCCGTCAGGGGGCGGGAATTCCTGTAGAGCCGA
GCCATGCTCGGCTGCTTCAGGCGGGAAAACCAGCCGAGCATGGCTCGGCTCTACAACAGC
GGTCGGCTATCAGCCGATGGTGAACTTCTCCACGGCTGCCACCAACCCGGCGCGGTCCAT
CGCTTCTTCATCCTGGCGGTTGCGGATCAGCGCGTAGTGGCCTTCCGCCGGCGACAACAC
CTCGATCACTTCGCCGCGGTAGTTGGTGATCTCGATGAAGCCGTTGCTCACTCCGCTAAC
GTTGTCGATCTCCGCTATCAATGTCTCCAGGCTCACAATGGCACCGTCCTTGTCCGTGCC
GCCACCAGTGCGGGGATTGTCGAAGTACACGCTGATCTTCGGCTGCCTGGTCCTATGCCA
GTTGTTGACGTCAACGATGTGATGTGTGGACCACCTGAAATCCTCTGCTGATTCGTTGCC
GTTGAACTCACACCGGAAGATCGGCAGGCACAGGAACAGACCCGTGCGCTTCTCGATCCC
ATTCAGAAGCCCGTGATAAGTGCTGGGAACCACCATCGCATGAGTGAACCCATAGGCGTT
GGAAGGAATTTCAAAGATCGTTGGCCCATCATGTGAAAGACGGGGCGGCGCGTTCAGCAC
AACGCTGGCGGCGAACTCCGGATCATCGACATTTTTGGACGCGATCGCGAGGTCATGTTC
CTTGGCATTTCTGATGCAGCAATAGAGCACGTACGTCGCGACTACGTACTTGCTGAAGTA
GCAGTCGTGCGCCTCGGCTACCTCTGCGAACGTCGTTAACAGGTCATCCTTGGTGATCAT
GGGCATCTGGACGGTGGAAAGGCCCATGATGGTCTTTCGAGTGTTTTCCGGCCATGCAAC
TTGTCCGAATGTACCTGAGTGGGGTCAGAGCCCTTTTCCGTTGGAAAAGGGATCCGACCC
CGATTAGGCTGCGCTCATGACCCGCAATGTGCTCTTCCTCTGCAGCCAGAACCGCCTGCG
CAGCCCGACGGCCGAGCAGGTATTCGCCGATTGGCCGGGCATCGAGACCGCCTCGGCCGG
GCTGCTGGCCGACGCCGAGGAAGTGCTCAGCCCCGAGCTGCTGCAGTGGTCCGATATCGT
GTTCGTGATGGAGCGCGCCCACCGCAACCGGCTGTCCAGCCGCTACAAGGCCTGGTTGAA
CGGCAAGCGGGTGATCTGCCTGGATATTCCGTATGACTACGAGTACATGGACCCGGTGCT
GGTGGAACTGCTGAAGCGCAAGGTCACGCCGTTCCTGCGTTGACAGGCTGTTGTAGAGCC
GAGCCCATGCTCGGCTGCTTTTCCGGCCAGAAGCAGCCGAGCATGGGCTCGGCTCTACAA
TAGGTGGCACTTCTTCCAGGAACGCCCCCATGACCGAACCCACGCTGCACGTCACCGTGA
AGTTGAACGCCCGGCTGCAGCCGGAGCACCGCCACGAACTGTTCGAGGATCCGCTCGACG
CGCTGCTGCAGGCGGCCCAGGTGGGCGAGCTGACCGGCGGCGGCACCGCGATGTCCGACC
TGGGTGAGGTCGAATACGGCGATATCGAAGTGGCGCTGGTCGATGCGGCTGGCGTGCCGA
AGCTGATCGACCTGCTGGAGCAGTTGGGTGCACCGAAGGGTTCGCAGCTGCGGGGCGCGG
GTGAAGCCGACCGCAGCTTCGGCGTGACCGAAGGCCTGGGCATCTACCTGGATGGCCTGA
ACCTGCCGGACGAGGTCTACGAACAGTGCGATTCCAACCACGTGTTCGAGCAGCTGTCCG
GGAACATCGACGGCCTGGGCGAGATCTGCAGCTGGTGGCAGGGCCCGACCGAGACCGCGC
TGTACATGTACGGCCAATCGTTCGAGGCGATGCGCGATGCGATTGACGAGTTCGTGGCCA
GCTACCCGCTGTGCCAGAACGCGCGCGTGGTGCAGATCGCCTGAGCGACGTTGTTGTAGA
GCCGAAGGTAGCGGCAGGAGCCGCTGCCAACGTCGCTTGCGACGGCCCGAAGGGTGCCGG
TCAGGACGACCGGCATAGCCCATGCTCCGCTGCTTTTCCCGCCAGAAGCAGCCGAGCACG
GGCTCGGCTCTACAGAAGAGGGCGGGCCGAGCCTGTCCCCCGGACCACGTGACGGTGCGC
ACACGCCGCTGCGCGGCGCCGGATTGATCCTGCTCAAGGCGCCGCCTGCACATACGGTGT
GCAATGGTGTCGTTCCCATCCGGCAGACCGCCACGGAGCCCCACCATGTACAAGCGCATC
CTGATTGCCACTGACGGGTCCGAACTGGCCGACAAGGGCCTGGCCAAGGGCTTGGAGCTG
GCCAAGGACCTTAACGCCGAGGTCGATATCGTCACTGTTTCCGAGCCGTGGGCCGTCGGC
ATGTACGACGCCATGGGCTGGAGCGTGGGCTACATGAACAGCCCCGAATACAAGGCCGAC
CGCGAGGAAGGCGCGCAGAAGGTGCTGCAGCCGGCGCTGGCCAAGGCCGCCGAGCAGGGC
ATCACCGCCAACCCGGTGCACGTGCTGGACCGCTATGCGGCCGACGGCATCATCGAGACC
GCCGGCGAGCGCAACAGCGACCTGATCGTGATGACCTCGCACGGCCGCCGCGGCGTGACC
CGTGTACTGCTGGGCAGCCAGACCGCCGAGGTGCTGGCGCGCAGCACGCTGCCGGTGCTG
GTCATCCGCTGATCCATACCCGCTGATTCAAGCGTTCCCGGGGAGGGGACCCGACGCCGG
CCGCAGGATGCGCGCCGGCGTTGTTTTTTGTGGGGGGGATCGGGGCCGTGCCGGTGGCCC
TGAGGGGGTCAGAGCCCTTTCCTGTGGAAAGGGATCCGACCCCGGTCACAACCCCGGTCA
CCTCACCAGCTGTACAGCTTCCAGTAGACCGGCGACACGCCGTCCTTGTCGTTGTCCATG
CGGCCGTCGCCGTTCTTGTCGTACATGTAGAACGGGGCACCGCGCGACGGGGTCACCTTG
ACCATGCGCAGCTGGCCGGACACGCGGTATTCCTCGATGGTGTCACCGTTGTCCATGGTG
CGCTTGGATACATCCGCGCCCTTGACGTCCACCGGGGGAGCGCCCGCGCCACCCATGCTG
GCGCAGCCAGCGAGCAGGAGCAGGGAAGCCAGCATCAGGGTCTTCATCGGCGGGGCCTTT
GCCTGGAAAGAGCCCTGATTATGCCCCATCGCGGTGTACGGGCCGTGTCGCCGCGGTGCA
GGCACGGGCGCGTAGAATCGGCACATGAGCAGATTAGTCCTGATCGACGGGTCCAGTTAC
CTGTACCGCGCGTTCCACGCGCTGCCGCCCCTGTCCAATGCACAGGGTGAACCCACCGGC
GCGCTGTTCGGCGTGGTCAACATGCTGCGTTCGACGCTGAAGGAGCGCCCGGCCTACGTC
GCGTTCGTGGTCGACGCCCCGGGCAAGACCTTCCGTGACGACCTGTACGACCAGTACAAG
GCCAACCGCCCGCCGATGCCCGATGAGCTGCGCAGCCAGGTCGAGCCGATGTGCCGCATC
GTCGAAGCGCTGGGCATCAGCATCCTGCGCATCCCCGGCGTGGAGGCCGACGATGTGATC
GGCACGCTGGCCCTTCAGGGCCTGGCGCAGGACCTGAAGGTGACCATTTCCACCGGCGAC
AAGGACTTCGCCCAGCTGGTGCGCCCGGGCATCGAGCTGGTCAACACCATGACCGGCAGC
CGCATGGATTCGGATGCGGCGGTGATGGAGAAGTTCGGCGTGCGCGCCGACCAGATCATC
GACCTGCTGGCGCTGATGGGCGACGCGGTCGACAACGTGCCGGGCGTGGAGAAGTGCGGG
CCGAAGACCGCCGCCAAGTGGCTGGCCGAGTACCAGCACCTGGACGGCGTGATGGCGGCC
GCGCCGGCCATGAAGGGCAAGATCGGCGAGAACCTGCGTGCCGCACTGGAGCGGCTGCCG
CTGAACCGCGAGCTGGTGACCATCCGTACCGACGTGCAGCTGGACGCCAGCCCGACCACG
CTGGCCCTGCGCGAGCAGGATGTGCCGGCGCTGACCGAGCTGTATACGCGCTATGGCTTC
ACCCAGGCGCTGAAGGAGCTGGGCGCGCCGGTGCCGGCACCGGTGGCCGCCAGCGAGGCG
ACCCCGAGCCTGCGTGGCACCGCCGCTGGCTTCGCCCGTGGCAGCGGCGAGGCGCCCGCC
GCCGGCACGCTGGATCCGGCACTGTCCGCGCCGGGTGAGTACGAGACCGTGCTGACCGCC
GAGCAGCTGCAGGCCTGGGTCGAACGCCTGCAGCAGGCCGACCTGATCAGCTTCGATACC
GAGACCGATGCACTGGACGCGATGCGCGCGCGCCTGGTGGGCATCAGCCTGGCCGTCGAG
CCGGGCAGGGCGGCGTACATTCCGGTCGGCCACGATTACCCGGGTGCGCCGGCCCAGCTG
CCCATGCAGCAGGTGCTGGACGCACTGCGCCCGGCGCTGCAGGACCCGGCGAAGAAGAAG
CTGGGCCAGCATGGCAAGTACGACCTGCATGTGCTGCGCCGCCACGGCGTGGCGATGCAG
GGCTACCACGACGACACCATGCTCGAGAGCTTCGTGCTCAATTCCACCGCCACCCGCCAC
GACATGGATTCGCTGGCGCTGCGTTACCTGGGCTACAGCACCATCAAGTTCGAGGACGTG
GCCGGCAAGGGCGCCAAGCAGATCCCGTTCTCGCAGGTGGGCATCGACGAAGCCAGCCGC
TACGCCGCCGAGGACGCCGACATCACCCTGCGCCTGCACCACGCATTGCAGCCGCAGCTG
CTGGCCGAGCCGGCGCTGGACAGCGTGTACCGCAACATCGAGATGCCGCTGGTGCCGGTG
CTGGCCAGCATTGAAGCCAATGGCGTGCGGATCGACACCGACGAACTCCGCCGGCAGAGC
CAGGACCTGTCCTCGCGCATGCTGGCCGCGCAGCAGAAGGCCACCGAGCTGGCCGGGCGC
AGCTTCAACCTGGATTCGCCCAAGCAGCTGCAGGCGGTGCTGTTCGACGAGCTGAAGCTG
CCGGCGGTGGTGAAGACCCCGAAGGGCCAGCCCAGCACCAATGAAGAGGCGCTGGAGGCG
ATTGCCGACCAGCATGAGTTGCCGCGGGTGATCCTGGACTACCGCGGGTTGGCCAAGCTG
CGCAGCACCTACACCGACAAGCTGCCGGAGATGGTCAACCCGGACACCGGCCGGGTGCAT
ACCAGCTACCACCAGTCCGGTGCCGCCACCGGCCGCCTGTCCTCGTCGGACCCGAACCTG
CAGAACATCCCGATCCGCACCGAGGACGGCCGCCGCATCCGCCGCGCGTTCATCGCCCCG
GAAGGTTTCCAGCTGCTGGCGGCCGACTATTCGCAGATCGAACTGCGGATCATGGCCCAC
CTGTCCGAGGACCCGGGCCTGGTGCGTGCCTTCGAGCAGGGCGCCGACGTACACCGTGCC
ACCGCCGCCGAGGTGTTCGGGCGCACGCTGGAGGAAGTGACCCCGAACGAGCGCCGCGCC
GCCAAGGCCATCAACTTCGGCCTGATGTACGGCATGAGCGCCTTCGGCCTGGCCCGCAAC
CTGGGCATCGACCGTGGCCAGGCGCAGGACTACGTGGCGCTGTACTTCAGCCGCTACCCG
GGCGTGCGCGACTTCATGGAGCGGATGCGCCAGCAGGCCCGTGACCAGGGCTACGTGGAA
ACCCTGTTCGGCCGTCGCCTGTACCTGAACGACATCCACGCCCGCAACCAGGGCCTGCGT
GCCGGTGCTGAACGCGCGGCGATCAACGCGCCGATGCAGGGCACTGCCGCCGACATCATC
AAGCGCGCGATGGTGGATGTGGACCAGTGGCTGCGTGACAGCGGGGCGCCGGCACGGATG
ATCCTGCAGGTGCACGATGAACTGGTGTTCGAAACCGAAAGCAGTTTCGTCGAGGACCTG
CGTTTGCAGGTGGTGGAGCGCATGTCGCAAGCGGCCAAACTGCGGGTGCCACTGGTGGTC
GACACGGGCGTCGGCAACAACTGGGACGAAGCGCACTGACGGTGTTTCAGGCCGAAAACG
ACGTGAATTTGTTCATGAGTCGGGTGTTTCTGACTCGACCATGAATGTTGCCCCTATTGA
AATTCATTAAATGGGGCCCCTTCACGAACCGTTAGTGTTCGAAGTGCTTCTATAACTCCC
GACAGGCGCAACGCCTGTTGTGGATCTCTCCCATCCCCTGGAGCAGATCTCGGAACGGGG
ACTCCTCCCCAAGTGCCCGTTCCCCGGCCCCGTTGACCTCCCCCTGGTCAGCGGGGCTTT
TTATTTGCGCCAACGGAACACACACTGGGGGTCAGATCCCTTTGCCCGCCGGGCAAAGGG
ATCTGACCCCAGGTGCTAGGCTGGGCCACCGTTCCGCAGGGGAAGACCATGCCCGACCTG
TTCGCCCTGGCCATGCCGTGGTGGGAATTCATCCTGCGCGCGGTGGTGGTCTATGTCGTG
GTGCTGGGCATGGTCCGGCTGGGCGGCAAGCGGGCTCTGGGGCAGATCACGCCTTTCGAC
GTGCTGCTGATCGTGCTGCTGGGCAACGCGGTGCAGAACGCGCTGCTGGGCACCGACACC
TCGCTGGGCGGTGGCCTGCTGCTGGCGGCCACCCTGATCGTGCTGAACTACGGGGTGGGC
TGGTTGACCACCCGGAATCGGCGCATGGAGCGGATGATCGAAGGAGAGCCCACCGTGATC
GCGCGTGATGGCCGGCTGTTGGAGGGCGTTCTCCGCCGCGAACTGATCAGCCGGGCCGAT
TTCGATGCCGCGCTGCGCCAACAGGGCGGCCTGCGGATCGAGGACGTGCAGATCGCCCTG
CTGGAGACGACCGGGCACATCACGATCATCGCGCGGAAGAGCACCTGACCTCGTAGCGCC
GGGCCCATGCCCGGCTCAACAGGTGCCTGGCCTCAGGGAGCGGCTTCAGCCTTCAGCGCC
GGCCAGTTGCGCGTCGCGTCCACATCGCAGGCGACGTGGGTGCCCTTGGCGTCCTTCGCG
CAGATCGCCGCCATGGCCTGCGGAATCTTCGGATCCGCAGTATGCGCATACACCGCGGCC
ATTGCCAGGCAACCTTCGCGCACACCCGCGCTGCACAGCGTCTGGAAGTAGGACAGCGAT
GCGGCCCATTGTTCGTTTTTGAACAGTGCCTCGCCGGCAACCTTGCAGCCCAGCAGCTTG
CCATCGGTGCAGCAGGCCTTGGCGCCGTCCTTGCGGTCCAGGGTCGGGCAGTCCAGCGGC
AGGGGGATCTCCACGAAGGCCACCGGCGGTGTGCAGCTGGCATTGCCTGAGCCCGGCTTG
CGCTCGTAGTAGGCGAAGCGGTTGCCGCCGTCGACGCTGGCCAGGTTTCCGTTCTTCAGC
GGCTGCAGTACGAAGTCGCTGCCGACGTCGCGATGGATGAGGATGCGCCCGTCCTGCAGG
CTCGCGCGCAGGCGCTGGTCGCGGCCCCCGGCTTCCACCAGGCCACCATCGAGGAAGCGC
AGCTGCGAGAGCACGCCGTACTCCGCTTCATAGCCCCCACAGGGCAGCGCGGAAGCCGGC
ACCGGGGCCAGTGCAGCGGCCGGTACCGAGGCCAGTCGGGCAAGCGCCTCGGCGCGGCCG
CAGGCCACGCCATCCGCGCGCTGGGCGCACGACAGCTGCAGCGCCTCATGGGCCTGCAAC
AGGCGCCCACCACTCCACAGCGCCTCGGCAACGTCGGCGCAGAACGCCTCGCCGTGCTGC
TGCCGGCACAGTGCGGCCAGTTCATCGAGCTGTGCGGTCGGCAAGACAGGGTCGTTCGAA
TGCTGCAGGCCGAGCACGGCCTTGCCCATCATCTCGGCGCCGACCACCTCGGCGATCGCC
CTGCAGCCCTCGGCATTGAACGACGCCGAATCCTCCTTGCAGATCTCCGGCATCGGCGGC
TCGGAACGTGCAGGCGCCGGCGCTGCGTCCTTGGCCTGCCGCTGGTAGGTCTCCAGCAGC
TGCATGCAGGCCGCGCCCACGCCTTCGGCGCACCAGGCATGCAGCTTCAGCGGTTCGGCT
TCCGGCAACGCCTCCAGGCACTCGGAGGTGTTCATTACACAGCCGCCCTCGATGGGCTCC
GGCATCGTCTTGCAGGCGGCGGTGTGCTCGCGGGTGAATTCGCGATAGGGGGTGCTGATC
GTGCGATCGTTGTCCGAGAAGTACCAGTTTTCCAGGCGGCCGGTGGACAGGTTGCCGGTG
CCGAGCACGTCCTCCTGGCGGGCGATGCGCAGCTGCTCGGTGGCTTGGTAGGGGCCGGAC
AGGAAACCATGGCCTTCACTTTCGATGGTCAGCGTGGTGTTGCCGTCGACGTCCTTGTAG
GTGCCGCAGGCCATCGATTGCGCGGCGGCCGGCAGGCTGGCCGAGGCCAATGCAAGCAAC
AGCAGGGAGCGCCAGCCCGCGGCGCGGGGGCGGAAGGGAACAGCAGCAGGCATGGGGTCA
TCCTTGAAGGAGGCAGTGCAGGGCCTGTCCGGCGCGGGGCGCACCACAGGCGTAAGAAGG
CGCCACGGATCAGGCGTGGCGCCGGACGATCAGAGCCAGTCGCGTGGCACCAGGTAGTCG
GCCAGGCGCGCCTCGGCGCTGCCCGCTTCCGGGGTGAAGCCGTACTCCCAGCGCACCCGC
GGCGGCAGGCTCATCAGGATGCTTTCGCTGCGGCCACCGCTCTGCAGCCCGAACAGGGTG
CCGCGGTCGTAGACCAGGTTGAACTCCACGTAGCGGCCGCGGCGGTACAGCTGGAACTCG
CGTTCGCGCTCGCCATATGCGGCGTCCTTGCGCTGCTGCACGATCGGCAGGTAGGCGTCG
AGGAAGCCATCACCGACCGCACGCAGATAAGCGAAATCGCGCTCGAAATCGCCGTGCAGG
TCATCGAAGAACAGGCCGCCGACGCCGCGCGTTTCATTGCGGTGGCGCAGGAAGAAGTAT
TCATCGCACCAGCGCTTGTGCGCGGCATAGCGCTCGTCGCCGAACGGTGTGCACAGGTCG
CGGGCGACCTGGTGCCAATGCTGCACGTCCTCGTCGAACGGGTAGAACGGAGTCAGGTCG
AAGCCGCCGCCGAACCAGCTGGCCACCACTTCGCCGTCGCGCTGCGCCTGGAAGAAGCGC
ACGTTGGCATGGGTGGTCGGCACGTAGGGATTGAGCGGGTGGAACACCAGCGACACGCCG
GTGGCGCGCCAGGAGGCGCCGGCCAGTTCCGGGCGGTTGGCCGAGGCCGACGGCGGCAGG
CGGCTGCCGGCCACGTCGGAGAAGCCGATGCCGGCCTGCTCGAACACCGCGCCGTCGCGC
AGCACGCGGGTACGCCCGCCACCGCCCTCGGCCCGCTGCCACAGGTCTTCCTGGAAGCGG
GCCTGGCCATCGACGGCCTCGATCGCCGCACAGATGCGGTCCTGCAGGTCGGTGAGGTAG
GTGCGCACGCGCTCGAATTCGTTCATGGCGCTACTTTACCGCAGGGCCCGCCCGAAGCTG
CGGGCAGGCCTTGGCCGGCTCATCGCTTGCGGTTGGAAGCGCGCGGCGCCGGAGTGTCCT
CGGCCGTCGCTTCGTCCACCGCCTCCTGCAGGACACGGCCCAGCTCCAGGGCGCTCCAGT
TTCCGGTGTCCAGCACGTCGCAGGCGACGTGGCGCCCGCTGCGGTCGGCGGCACACAGCC
GCTCCAGCGTCGCATGGGCGTCGATGTCGCTGCTGCGGCCCTGCGCTGCGACCAGGTTTT
CGCAGCCCTCGCGCACGCCGGCACGGCACACGGTGGTGTAGTGCTCTGCCGCCTGCCGCC
ACTGGCCGGACAGCGCAAGACGGTTGCCAAGAATGTTGCAGCCCTGCAGCTTACCCTGCG
CGCAGCAGGCTTCGGCACCGCCGCTGGCCAGCGCCTGCGGGCAGTCCTGCGGCAGCGGCA
GCACCGTGTAGTGTTTCGGCGGGCTGCAGGTGCTCGCGCCCTCGCCGGTCGGCACGAACA
CCTGGAAGCGTGTCCACGTGTCCAGGCCCAGCAGCTGGCCCCCGGGCAACGGCCGCAGCA
CGAAGTCGCCGCCCTTGTCGTGGCGGATGCGGATGTCGCCGTCTTCGACACGAGCACGCA
GTTGGCTGTCCCAGCCGATGCCGACCCGTCCTGCATCGCCGAAGTCCAGCGTATCCATCA
GGCCACCTGCGGCGCGGAAGGTGCCGCAGGGCAGCGCCGTAGCCGGCTGCGGCCGCAACG
AGGCGCCCAGCGCCTGCAATGCAGGCAGGCGCTCGCAGGCGGCGCTTTCCTTACCGGGCG
CGCACGCTGTGGTCAGTGCCTGCACCGCCTGCAAGGGGTCGCCGGATTCCCACGAGAGCT
CGGCCACGCGGCTGCAGAAGCCGCCATGGCCGACCTGCTGGCACAACTGCAACAGCTGCT
GGCGCTGCGCGGCCGGCACCACCACCGGCGTGGAGGGTGACAGCACGGAGCTCACGGCTT
CGACCATCGCCGCACCCATCGCGGCCTTGACGATCTGATCCTGCAGCGCCGGATCCGCTT
CCAGCGCCGCTGCACAGGCCGGTGTCTCGTTGCTGAAGCCGCCATTCCGGCACGGCACAG
GCAGTTCGATGCCGGCCAGTGCGGTATCGAGGATGGCCTGTTGCTGCGCCTCATCCGGCG
TGGCCGGCGCCCTGGCCTCGTCATGCCAGCGATCGGCCAGCTGCAGGCACATGCCGGGCA
CGCCTTCCCGGCACCCTGCTTCCAGCGCGGCCGGGGGCGCTTCACGGCGGTTGTCCAGGC
ACGCCGCCGCATCGGACAGGCAGCTGCCTTCAGCCGGCCTGGCTGCGGCGGCGCACTGTG
CGGGGGCCTGCAGGATGTAGACCGTGCCATCCACCTCGACCGTGCGGCCACGATCGCGCA
CCTGCAACGCGCTGGGCAGGCCGTACTCCAGGTTCACCAGTTGCAGCTTTCCGTCGATCT
GCTGGAACGCGACCGGAGACGGCGCACTGCCGAAGTGCTTCTGCTCGCCGCGGTTCGGTG
AGCTGATGCGCAGCGTGCTGCTGCCTTCGTCGGCCTTGAACAGGCCGCATTGCGGTGACT
GTGCGGCGGCCATCGGCGCGGCCAGCAGCAGCGCCCAGGCCAGCCAGCGGCGGCGCGGTG
CGGGTGAATGCATGTCGTCTCCTTGACGATCGAACGGGAAACTCCAGGCGCTACGGCGAA
TCACGGCCCTCGCGCGGGGGCGTGCATTGTGCCGTGCCGGGCACCGGCTGGTAGCGCTGG
TAACCGGTCTGCGTATCCATGCCAAGCAGGTCGCCGTTGCCCAGCTGGCGCAGGACAAGG
GTTTCGCCGTCCTGCTGAAGGTGGATGGCGCCGTCTTCCAGTCGGCCGCGCGTGCCATCG
CCGAAGTCGAGCCTGTCGATCGCGCCGCCATCGGCCTGATAGCGGCCACAGGGCACTTGC
TGGAGAGGCACGAGGCGTAGATCGGTGCCGAGTTCACGCAATGGCGCAACACGTTCGCAG
GCACTGGCGCGCCCAGCATCGCAGACCACCTGCAGCGCCTGCACGGCCAACGCGGGTTCC
AGCGCGATCAACTGCTGCTCGGCAACCTCGGTGCAGAAGCGACCACCGCGCTGGTGCAGG
CAGAGCCGCTGCAGCGTGGTGCGCTGCGCGGCAGGCAATGGCGCGTCCTGCTGCCCGGCT
GCGGCGGCGGGTGCAGCGAGAAAGTGGCGCAACAGCGCCGAGCACCCGGCGCCGACGCTT
TCCTCGCACGCGCGTTGCGCCTGTTCCGGCGGCGCATCCGCGAGCCGCGCAATGCACAGC
GCAGGTTGGCCCAGGCAGCCGTCGGTGACGGGCGCAGGGGCGCGCTGGCAGGCCTGGGGT
CGATGCAACTCGAAGTCGGTCATGCCGTCGTTGATATGCGCCCCGTCAGCAGCCACGCTG
ATGGCGGTGGATACACCGTCGTCGAGAAATACCAGGCGCAGATCGCCGCCGCTGCGGTCG
ATGCGCACAGGCGCGTGTTCCTGGCCTTCCAGAGCGCGATAACCGGCAGCGGATGATTCG
AACACCAGCGCCATGGCGCCCTCGGTGCTGCGGTACTCGCCACATCGCAACGCGTCGGCG
GACGCAGGTTGCGCGGCGAACAGCAGCAGTGCGGGGAGCAGGGTCAGCACGCGCATGCGA
CGGTCCTTGTCCAGCGGGAATCGGATGGGGCTCAGCGGAAGCGCGAGCGGATGTCCGGCC
TCAACAGGCGCCAGGCCAGCCAGCCCTGCAGGCCGAGGAACAGGATCGAGGTACCGACCA
CGATGAAGGTGACCATCCAGCGCCGCGGCTGCAGCTCCTGCTGCAGGGCCGGGTCATCGG
CCAGCAGTGCGATGAGATCGCGCATGCACGCGTCCAGCCACCAGGCGATCGCGAAGTTGG
CCAGTGCGCTCAGCAGCAACAGCGCCACGAAGCCCCACAGGGCCCAGCGGCGTTCGCGCA
GCAGGCCCCAGCTGGCTGCGGTCGAGACCAGGCAGGCCAGCGCGATGATCATCGAGGCGC
CCACCGGGTGGGCCAGCAGCCAGGTGACGCTGTGCACCCGGTGCGCCTGCGCCATTCCGG
CGAGCGACTGCCACAGCGGGGTGCCGTGCAGTGGCCACAACAGCAGCGCCTGCAGCACGA
AGTAGAGCGTCAGCAGCAGGCACAGCCAGAACGACGCCTGCGCCATCGGGCGCACCCAGG
CGTGAGCGGGTGGCGTGGTGCGGGTGGGAAGCGGCGGGAGCGGCACTGACATCCGATGTC
CTTGCAGTCGGCGCCCGCCTGCTCAGCGGGCCGTCACCCGGGTGGCGACCGCCGGCAGGA
TATGGTGTTCGCTCAAGGGTGCCAAGGGCAGGCCATGCGGTGGTTGCAGCGGCACCCAGG
CCAGTTCGGCAATTTCGGCGCGCGCCTGCGGCGTGCCGTCCACCTGCACCCACCACGCCT
GGGCCTGCACGCGGTGGCCGGGCTCGTTCACCGCCCAGTCCTCGAAGGTGCCCAGCGCGA
TGGCAGCATCGGCGCACAGCCGTACGCCCAGTTCTTCGTCCAGCTCGCGCGCCAGCGCCT
GCAACGGTGCTTCGCCGGGTTCTGGCTTGCCACCGGGCTGGATGAAGCGGCGGGCACCGT
GCTTGCGCACCAGCAGTGCCCGGCCGCGGTCATCCAGGATGACCGCGCCCACGATCCGGA
TCGTGCCCGCGGCGTTGCTCACTTCAGGTTCTGCTCGAACAGCTTGAGGATGCGCTTGTA
CTGGTCCAGCCAGGAATCGGCACGCACGTAGCCGTGGCGTTCCAGCGGGTACGGTGCGAT
CGACCAGTTGTCCTTGTGCAGTTCGATCAGGCGCTGGGTCAGGTTCACCGAGTCCTGGAA
GAACACGTTGTCATCCATCATGCCGTGGGCGATCAGCAGGTTGTCCTGCAGGTTCTGCGC
GTACTCGATCGGCGAGGACACGCGGTACGCCTCCGGATCGATGTCCGGGGTGTTGAGGAT
GTTGCTGGTGTAGCCGTGGTTGTAGTTGTGCCAGTCGACCACCGGGCGCAGCGCGGCGCC
GGCCTTGAACGTGCCCGGCGAACGGAACAGCGCCATGAAGGTCATGAAGCCGCCGTAGGA
GCCGCCGTAGATGCCGGCGTGGTCACGGTCGCCCTGCTGGGTGTCGACCAGCCAGTCCAG
GCCGTCCTTGTAGTCTTCCAGTTCCGGGTGGCCCATGTTGCGGTAGATGGCCGTGCGCCA
GTCGCGGCCGTAGCCCTCGCTGCCGCGGTAGTCCATGTCCAGCACGATGTAGCCCTTCTG
CACCAGCAGGTTGTGGAACATCTGCTCGCGGAAGTAGGCCGGGTAGCGCTGGTGCACGTT
CTGCAGGTAGCCGGCGCCGTGCACGAACATCACGATCGGGTACTTCTTCCCCGGTTCCTT
GTTTTCCGGCTCGTAGTACTTGGCCCAGACCACGCCGGCACCGTGCCTGGACGGTACCGC
GACCAGCTTCGGCTGGATCCACTCACGCGCCTTGTAATCGGCGGTGCGGGTATCGGTCAG
CACGCGTGCCTGGCCACCGGTGCTGGGCAGCACCGCCAGCTGCGGCGGCAGGTAGGCACC
GGAGTAACGCACCAGCAGCTGCTGGCCATCCGGCGACAGCGAGAAATCCTCCACGCCATT
GAGGCTGGTCAGCTCGCGTACCTGGCGGTTGCCGGTGTCGACCGCGCAGACTTCGTAGTC
ATGCGGCGCCTGCTGGTTGCACAGGAAGTAGAAGCCCTTGCCATCGGCCGACGGCACCGG
TGCCGAGGTTTCCCACTTGCCGCTGGTCAGCGCCTGCGGCTTGGCGGTGCCGGCCTGGGT
GTACAGGTGCGAGAAGCCCGATTCCTCGGACAGCAGCCACAGCGTGCGGCCATCGGCCAT
CCAGCCGAAATCGTTGAAGCCCCAGTTGATCCAGGCGTTGTCGGTCAGGCGGTGTCGGTT
CTGCACGCGGCCGTCGGCGGCATTGACGCTGATGATCCAGCGGTCCTTGTTGTCGTTGGC
ACGCAGCATCACCGCGGCCTGCTGGCCGTCGGCGCTCCAGCGGATGCCGCCGCCCATGAA
GTCGCTCATCACCTGCACGCTGCGCTCGCCCTTCAGCGCATCCTTGCCGGCCTTGCGGCG
CAGCTCGGCCAGCGGGTCGGTGCTGATGCCCGGCAGGCTGGCCAGCGAGACTTTCTCGGC
CTTGCCGGTGCGCACGTCCACGTACCACAGGGTGTGTGGCTCGAAGCCGTTGCGGCCGAC
GCGGGTGCGGGTGTCCTCGGTTTCCTCGTAGCCCGATTCGGTCACGTACAGCGGCATCTT
GCTGGTGCGGCCGTCGTCGAAGTCCTTCGGCTTGGTCACCACAATCAGGTGGGTCAGGTC
CGGCGACAGCACGCTGTCACCGATCTCGACGTCGGCGCCCAGGTAGACCGGGCCCGGTGC
GCGGGTCGGGTCGGCCTGGCGCCAGCGCTGGTCCTGGTCCTTCAATGCCTCGCGCTGCTC
GCGGTCGCGGCGCAGGGTTTCCAGCGTGCGCAGCTGCTGGTCGCGCAGCACGTCGGCCTT
CGGTGGCGTACGCGGGTCCTTCTCGGCCTTCAGGCTGGCCACCTGCTGCACGCCGCTGGC
GGCGGTCCAGTGGAACCAGTTCTGGCCGACGCGCCAGATCACGCCGTTGTCGGCGGCAAA
GTTCACGTTGCCCGCGCGCTCGTTGCTGCGGGTGAGCTGGGTCAGCGCGCCGCTGCGCAG
GTCGCGCACGAACACATCGCCATTGCGCACGAAGGCGCTGCGGCTGCGGCTGCGGTCGTA
GACCGGCTCGGCCACGTCCAGGGTGCCGCGCTGGTCATCGGCCACCTGCGCGGCCACGCC
ACCGGCCACCGGCTGGCGGAAGGTATCGCGTACCGGGCTGCCGTTGCGCTTGAGCTGGTA
CTCCACCTGCTGGCTGTTCCACGACCACCAGGCCTTCTCGACCGGCGGACCGATCCAGTC
CGGGTCGGCCATGGCCTGTTCGATGGTGATCGGCGTCGGCGCGGCATGCGCAGCCGGTGC
GGCCAGCACGGCCGACAGCAGGAGGGACAGGGGCAGCACTCGGGACATGGGCGGACGGCA
CCAGTAGAGGAAACCGGGCAAGCGTAGCAGCCGCACGGGCCCGGGGCAGGGGCCACAGGT
CATGGCAGCGGAATCGGCAAAATGGCCCCCTCCAGGTCGCTGCGACGGCGTGTGCGGCAT
GATGGCCATTCCGTTCGGATGGAACCGATATGTACTGCTACGACTACAGGATCTCGCTGC
GCGTGCAGCACCCAACAGAGGCCGGCGCCGGGATTGCCGCCCGGCTGGATCTGGAACCGG
CGTTTTCCCGAGACGTCGGAACCGGATACCGGGATCGCGACGGCAGCCTGATCAGCGGGC
ATGCGGAGACCCGCGTGGTGTTCGTACTGGAGAGGGGCAAGGACGGCTGGCTGATGGATG
CCTGGCCGGCGTTGGTCGATCTCCTGCGGGCACGCGCCGATGTGATCGGGGAACTGCTGC
AGGAGGGGGCTTCGATCGGCGTGCGTGTCGGCATCTTTGGAAAGACCGCATGGGCGGGTT
TTGTGCTGGATCAGCAGTTGCTGCGACTGTTGGCGGACCTGCAGCTGGGTTTCCAGGTGG
AGACCTATTTCCCGGAGCCGGCGGACACGCCCGGCGCCAGCGACGAGGTGGCAGGCAGCT
AGTGCAACCGGTTGCCGTGGTCGCGCATCCATTCTCCTGAACCCGCATCATCCATCGAAC
AGGAGCCCGACCATGCAGGAACTGATCCCGATCACCCTCTTCATCTGCATCGCCTACGCG
ATCCATGCCATTGCCGATGCGCGCGCGCGCAGCAAGCTGGTGGCCCCGCACGTGCCGGAG
GAAGTGATCCGCTCGCTGGCCGTGCTGGAAGAAGAGCGGCGCCGCCAGGGGGCGTTGCGC
TGGGGCATCAGCCTGGTCTGCCTGGCCCTGGCCATGGCCCTGCTGGAGGCCATCGGTGCG
CGTGACCTGACCTTCGGTGCCGCTGCCGCGCTGGTCGGCAGTGCCGGCCTGGGCCAGCTG
CTGGCCTGGCACTTCACCCGCCCCGCCGCACCCAAGGGCTGAGCCGGCGCATGCCACGGG
CACAGGGGGCGCCCCGCGCATGAGCCTGCTCGGCGAAGCGCTGTCGGCACTGCGGGGCCG
TCGCCGCGAGGATACGGCGGCGACGGCGGCCCCCGCCAAAGCGCTGGACGTGGACCAGGC
CCTGGTGCGGGCCATCATCGATGGCTCGCAGTCGGCCTTCGCGCAACTGGTTGAAGCCCA
CCAGCGCACCTGCGCGCATGTGATCGGACGCATGGTGGGCGACCGCGACCAGGTGGCTGA
CCTGCTGCAGGAAACCTTCCTGGCCGTGTTCCGCCAGCTGCACCGGTTCCGCTTTGAATC
TTCGTTGCGTACCTGGGTTTCGCGGGTGGCCTACACCACTGCACTACAGCACCTGCGCCG
GCGGCGGCTGGAGGCGCAATGGATGGTGGCGGTGGAGGTGCCGGAGGAACTGGGGATCGG
CGATGAAGGCCCCGGGCCCGCCGAGTTGAGCGAGGCGCTGCAGGCCGGGCGCCAGCTCGG
CGCGGCACTGGAACGGCTGAGCGCGCCGCAGCGCCTGATCGTCGGCCTGCATTACCTGGA
GGATTTCGATCTGGCCGAGATCGAGCAGGTGACCGGACTGGCACGCGGTACCATCAAGAG
CCACCTGCACCGCGCGCGCCAGGTCCTGAAGCAGGAACTGACGCGGCATGCCACTGCCGG
AGAGCTGCTGTGAACCCACCCACCGATCCTCGCGATGCGGAAGCGCGCGTGCTGGCACAG
GCGTTGCGCGAGCAGGCGCAGCAGGAAGCAACGCCGGATGTGAGCGAGGCGCTGCAGAAG
CGCATTGCCGCTGAGTCGCGCGACGGTGGCGTGGGCTATGTGGTGGTGCAGGTGCTGTTG
TTTGGCGCGCTGCTGGCTGCAGCGGCCTGGTATTTCTGGCTCTGAGGCGCCCTCCGGGCG
GTGGGCCGTTCCAGTCGCCGTTGGTAGATGCCGACCTGGGTCGGCGTTTGGGCGTGTGTG
CCAACCAAGGCTGGCAGCTACCAGAACGGTTGACCCCTGCGACAAAGTGAAGCAGCGCGT
CACCCGGTCGCATCCCACCTTAACGAAATCCTCCTAAAGTGGTCCGGTATCCCACCGGTC
GCAGGCAGGAGGCGTCCCTTGGACGCGTTGTTGTTGTCCCGGATCCAGTTCGGATTCGTC
ATCAGTTTCCACGTGCTGTTCCCGGCCTTCACCATCGGCACGGCCAGCTGGCTGGCCTTC
ATCGAATGGCGCTGGCTGCGCACGAAGTTGCCCGTGTGGCGCGAGCTGTATTTCTTCTGG
CAGAAGATCTTCGCGGTGTCGTTCGGCATGGGCGTGGTCAGCGGCATCGTCATGGCCTTC
CAGTTCGGCACCAACTGGCCGCGGCTGAGCGAGGTGGCCGGTACGGTCATCGGCCCGTTG
CTGACCTACGAGGTGCTGACCGCGTTCTTCCTGGAAGCCAGCTTCCTCGGCGTGATGATG
TTCGGCTGGGGCCGGGTCTCGCCGCGCCTGCATTTCCTGTCCACCTGCATGGTGGCGCTG
GGCACGTTGTTCTCCACGTTCTGGATCCTGTCGTCCAACAGCTGGCTGCATACGCCTGCC
GGCTACGAGATGGTCAACGGCATCGTGCATCCGGTGGACTGGTGGCAGGTGGTGTTCAAC
CCCTCGTTCCCGTACCGCCTGGCGCACATGGCGCTGGGCTCGTTCATCACCACCTGTTTC
GTGATTGGTGGCGTCGGTGCGTGGTACCTGCGCAGGGGCACGCACGTGGAAGCGGGCCGG
CGCATGCTGATCGCGGCGGTGGCGTTCGCCGCACTGACCGTGCCGGTGCAGATCTTCGTC
GGCGACATGCATGGCCTGAACACGCTCAAGCACCAGCCGATGAAGATCGCGGCGATGGAA
GCGCACTGGCATGAAACCCGGGAAGGCGAGGGCGTGCCGCTGGTGGTGTTCGCGCTGCCC
AACGAGAAGGAAGAGCGCAACGATTTCGAAGTGGCCATCCCGAAGCTGGGCAGCGTGATC
CTCACCCACAGCCTGGACGGCACCTTCGACCCGCTGACCTCGGTACCGGCCAGCGAACGG
CCGCCGGTGACGCCGGTGTTCTTCGCCTTCCGCATCATGGTCGGGCTGGGCACGCTGATG
CTGCTGCTGGCCTGGGTGTCAGCGTTCCAGCTGTGGCGCAGGAAGCTGCTGGATTCACCG
TGGCTGCTGCGCGGATGGAACTGGATGCTGCCGAGTGGCTTCATCGCGCTGCTGTCCGGT
TGGTTCGTCACCGAGATGGGGCGCCAGCCGTGGGTGGTGTACGGCGTGCTGCGCACCGCC
GATGCGGTTGGCCCCCAGAGCGCGTGGATGACGGCGTTGTCGCTGGGCGTGTACGTGGTC
GGCTACGCCTTCGTGTTCGGCTGGGGCATCTGGTACCTGGTGAAGATCCTGCGCCACGGG
CCGCAGCCGTATGCCGAGGGGCCGTCGCTGGACCATGGCAGCCATACGCCGGCACGCCCG
CTGTCGGCGGCCGACGAACCGCTGGAGGAGCGCTGACATGGACCTGATGACCTGGCTGCC
GGTGGCGTGGTTCGCGGTGATCGGCTTCGGCGTGCTGATGTACGTGGTGCTGGACGGCTT
CGTGCTCGGCATCGGCATCCTGGCCCCGTTCGCCGAGGACGAGGAGCAGCTGGACCTGAT
GATGAACACCGCCGCGCCGATCTGGGACGGCAACGAGACCTGGCTGGTACTGGGCGGCGC
CGGGCTGCTGGCGGCGTTCCCGAAAGCCTATGCGGTGCTGTTGTCGGCGCTGTACCTGCC
GGTGCTGCTGCTGGTGGTGGCGCTGGTGTTCCGCGGCGTGGCGTTCGAGTTCCGCTTCAA
GGCACATCGTTCGCGCCGGCTGTGGAGCGTGGGGTTCGGCCTGGGCTCGCTGCTGGCCAC
CTTTGCCCAGGGCGTGATCCTGGGCACGCTGGTGCAGGGCATCCCGCTGGTGGACGGTGC
CTACCAGGGCGGCGCGTTCGCCTGGTTCAGCCCGTTTGCGATGCTGACCGGTGCCGCGCT
GGTGGCCGGCTATGCGCTGCTGGGCAGCACCTGGCTGATCCTGAAGACGGAAGGGCGCGT
GCAGGCGCTGGCGCGGCAGATGACCCGCCCGCTGGTGGTGGCGGTGATCGCGGCGATGGG
CCTGGTGAGCAGCTGGCTGCCGTTCCTCGATTCGCGGTTGATGGACCGCTGGTTCAGCGA
CGGCAACTTCTGGTGGCTGTCGCCGGTCCCGCTGCTGACCCTGGCGGTGGCAGCCGCGCT
GTGGCGCAGCGCGACCCATCCGCGCCGCGACCTGCCGCCGTTCCTGCTCAGCCTGGCCCT
GTTCGTGCTCGGCTTCCTTGGCCTGGTGCTGGGCATGTGGCCCTACCTGCTGCCGCCGTC
GATGACCCTGTGGCAGGCCGCCGCGCCGGCCTCCTCGCTGGGCTTCACCCTGGTCGGGCT
GGTCATTCTGCTGCCGGTCATCCTCGGCTACACGGCGTGGTCGTACCGGGTGTTCCGCGG
CAAGGTGCACGCCGACACCGGTTACCACTGATCGTTTGAATGCGGGGCCGGCCGGTGCCG
GCCCCCGCGTTGGGGAATGTGAAACCTGCACACCCCGCGCAGGACGTGCTAGCGTGCGCT
CCTTTCCGGCGGCCAGGGGGGCAGCCGGCGACGTCCTGGACGGACGCACGGCTGCAGGAA
TGGGGGGCCGCCGCGCGTCGCCGTAATGGCTCGTGCCTATCGTTCTCCCGTTGAAGCACC
ATCGCTAAATGATCGAATTCTCCATCGTCGACTGGGCCGCCTGGGCGCCCGGCCTGAGCG
AGCGTAGCCAGTGGCTGGGCTGGGCCGATGCGCCGTATCCGCCGCAGGGCGAAGACACGC
CGGCGTTGGCCGAGATCCCGGCGATGCAGCGCCGCCGCATCGAGCGGCTGGGCCGGATGG
CGATCCAGGCTGCCTGCTGGTGCGAGGACGGGCAGGGCGCTGACAGCCAGGTGCCGCTGG
TGTTCGCCAGCCGCCACGGCGACGTGGCCCGTTCGATGGACCTGCTGGGGGCGCTGGCCA
GCGATCAGCCTCTGTCCCCCACCGGGTTCGGCCTGTCGGTGCACAACGCGATCGCGGCGC
TGTACTCGATCGCCCGCGGCCACCGCGGCAACTACCTGGCGCTGGCCGCCGGCCAGGCCA
CGGTCGAGACCGCCTGCCTGGAGGCCGCCGGGCTGCTGGCCGATGGTGCCCGCGAAGTGC
GGGTGGTGGTCTATGAGTCGCCGCTTCCTGAAATTTACGCGACGTTTGCCGACGAACCCG
ACCCGTTCTTTGCCTGGTGCTGGCGTTTGACCGCGCCGACAGCGGGCCAGCCGACGCTCT
CGCTGCAATGGGAGGCGGCGCCGGAGGCCACCGCCACCGCCCCGGGCACGCTGCCGCACG
CGCTGGACCTGCACCGCTTCCTGCTGTCTGGCGCGCCGGCGCTGGAGCACGTGGCCCAGG
GCCAGCGCTGGCGCTGGGGACGCCGTGGCTGAGGCGCTGCGCCGCCTCGATCATGCCTGG
CGGGTGTTCGGCACCGGCCTGAGCTTCGCCGCATTTGGCGTGGGCGGCCTGCTGCTGGGC
GTGCTGGTGATGCCGGTGTTGCTGCTGATGCGCGACCCGGTGGTCCGCCGCCGCCGGGCC
CGCCGCGTGGTCCAGGTCGCCTTTGCCAGCCACCTGCGCCTGATGCGTGCGCTGGGGGTG
ATGACCTACCAGATCGAGGGCGGGGAACGCCTGCAGCGCGACGGTTTGCTGGTTCTGGCC
AATCACCCGACCCTGATCGACGTGGTCTGCCTGATTTCGCTGCTGCCCAACGCCGATTGC
GTGGTGAAGCGGGCCGTGGCCTGCAACCCGTTCATGCGAGGCCCGGTGCGGGCGGCCGGC
TACATCGCCAACGATGACGGGGCCGGCCTGGTCGACGACTGCGTAGCGGCGGTGCATGCC
GGCGGTACCCTGGTGATCTTCCCGGAGGGCACCCGCAGCGTGCCGGGCCAACCGCCGCGG
CTGCAGCGCGGGGCCGCCAACATCGCCGTCCGCGGCCGGCTGGACATCACCCCGGTACGG
ATCACCTGCACCCCGCCCACGTTGACCAAGGGACAGAAGTGGTATCGTGTCCCCTCACGT
CGCTTTCACGTTCGGCTGCAGATCGGCGAAGATATCCCGATCGCGCCCTTCCTGGCCGAT
GACGACTCGCCAAGGGGGGATGCCTTGGCAGCACGCCGCGTCACCGAGCACCTTTCTCGT
TATTTCGACCTGTCTGGAGATCCGCCCCGTGCAAGCACTTGAGCACGAGATCAAGGAATT
GATCATTTCCTCCCTTTCGCTGGAGGACATCACGCCGGAGGACATCGATCCGACCGCGCC
GCTGTTCGTCGAGGGCCTCGGCCTGGATTCGATCGACGCGCTGGAACTGGGCTTGGCGCT
GCAGAAGAAGTACGGTGTCAGCCTCTCGGCCGATTCAGAAGAAACCCGTCGCCATTTCTC
CAGCGTGCGCGCGCTCGGCGAGTTCGTCGCCGCCCGCCAGTCGTAACGGCGCCAGGAATT
GCCATGACCAAGAATGAACTGTTCGAACGCATCGTCAGCATCCTGACCGACAGCTTCGAG
ATCGAAACCGCCCGGATCACCCCCGAGGCCCGCCTGTACGACGACCTGGACATCGACAGC
ATCGATGCGGTCGACCTGATCGTGCAGCTCAAGCCGCTGCTCGGCCGCAATCTGCAGCCG
GAAGCGTTCAAGGCCGTGCGCACCGTGCAGGACATCGTCGATGTCGTGCATGGACTGCTG
CCGGACCAGGCAGCCGCCTGACCGCAGCGCCGGCGGCTTCGCCATGGCTCGCGCACGTAC
CGTCGTGGTGGCAGCGATTTCGCTTGCCTACCCGCTGCTGGTGTACCTGGCGATGGGCCG
TTTCGAGCCGCGCTGGTTGTCGCTGCTGCTGTTCACCCTGGCCCTGCTGCGTGCACTGAG
CACGCGACAGCCGCTGTGGTGGGCCGCCGCCGCTGGCACCGGCCTGCTGGCGGTGCTGGC
CACCGTGCTCAACCAGGCCCTGCCGCTGAAGCTGTACCCGGCGCTGGTCAACGTGGTGAT
GCTGGCGGTGTTCGGCACCAGCCTGCGCTTCGGGCCACCGCTGGTGGAGCGCCTGGCGCG
GCTGCAGGAGCCGGACCTGCCGCCGTTCGCGGTGGCCTATACCCGCCGCGTCACCCAGGT
GTGGTGCGGCTTCTTCGTTCTCAACGGCAGCCTGGCCCTGCTGACCGCGCTGTACGCGTC
GGACCGGGTCTGGATGCTCTACAACGGATTGTTGGCGTACGTGATGATGGGCGTGTTGTT
CGCAGGGGAGTGGCTGGTGCGGCGGCAGGTGAAGGCGGCGCACGCGCATGGCTGAGTGGA
TTGCCCTGGACCGGCTGCTGCTGGAGGCACGGCCGCAGCGCAGCGTCGGCCTGTGCGACG
GCGAGGTGATCGACCATGCCGGCTTCCGCCAGCGCGTACTGGCCTGGCGCGCCGCCTTTG
CGGCCGCCGAAGGCCGCGACTGGGCCCTGTACTTCGATGATGCCGTGGCCTTTGCCGCCG
CGCTGTTCGGTGCCTGGCATGCCGGCAAGCGGGTGTTCCTGGCCGCCGACAACCTGCCAG
CCACGCTGCAGGCGCTGCAGCCGCAGGTGAGCGGCTTCGCAGGCGACGTGTCCGCCGACT
ACCGCTCGCTGGTGGCGCTGGACGCCGCGCTGGACGATGAGCTGCAGGCGCTGGACGAGC
GCGCCTGCGAGCTGTGCGTGTTCACCTCCGGCAGCACCGGCCAGCCCAGTGCGATCGGCA
AGCGCCTGGACCAGCTGGCGCGCGAGGTGGAGGCGCTGCAGGCCGCGTTCGGTGCGCAGA
TGGAGGGTGTGCAGGTCCATGGCACGGTGTCCCACCAGCACATCTACGGGCTGCTGTTCC
GCGTGCTGTGGCCGCTGGCCGCCGGCCGCCTGATTCATCCGCGCCGGTTCTTCCACGAAG
ACCTGGTGGGTGCGCTGGCCGGTACCGATACGGTGCTGGTGGCGACGCCGGCCCACCTCA
AGCGCCTGCCCGGGCAGCTCGACTGGGCCAGCCTGCATGGCCGCCTGCGCGCGGTGTTCT
CCTCCGGTGGTCCGCTGCCGGAAGACGCAGCGCGGCAGGTGCGGCAGTGGCTGGGCGTGG
CCCCGACCGAGGTCTATGGCAGCAGCGAGACCGGCGGCATCGCCTGGCGCCGCTGGGACA
TCGACCTGCCGCCGTGGCAGCCGCTGCCGGGCGTGCAGTGGCGCATCGACGATGGCTGCC
TGGCGGTGGCCTCGGCGCACCTGGACACCCCCGGTTGGTGGCGCACCCAGGACCGTGTCG
AAGCCCTGGCCGACGGCCGCTTCCGCCTGCTGGGCCGGGCCGACCGCATCGTCAAGATCG
AGGAACGCCGGGTGTCGCTGGATGCGCTGGAACGCGCGCTGCGCGAAGACGCCGAGGTGG
ATGACGCGCGCGTGCTGGTGCTGCCCGGGCAGCGCGAGCAGCTGGCCGCCGTGGTGGTGC
CGGCCGATCCGGCGCTGCTGGAGGGCGGCGACGCTGCGCGGCGGGCGCTGGGCCAGCGCC
TTGGCGCCCGCCTGGCGCATGCGCATGACGCAGTGACCCGGCCGCGTCGCTGGCGCCTGG
TGCAGGCGCTGCCGATCAATGCGCAGGGCAAGGTGACCCAGGCCGCGCTGGCGGCGCTGT
TCCAGCCGTTGATGCCGGTGCCGGCGTGGGATCACCGCGATGCCGCCAGCGCCACCCTGC
GCATGACCCTGGACCCGGCGCTGCGGCCGTTCCAGGGCCACTTCCCGCAGGCGGCAATCC
TGCCCGGCGTGGCGCAGCTGGACTGGGCGGTGCGCTTCGCCCGCCAGGCGTTTGTGATGC
CGGGCGCGTTCGTGCGCATGGATGCGGTAAAATTCCAGCACGTGGCCCGCCCCGGTGACG
AGTTGACCCTGCAGCTGGACTGGGATGCCGCACGCAACGTGCTGGCCTTCCGCTACACCT
CCAGCCACGGTGTGCATGCCAGCGGCAGGGTGGTTTTCGCTGATGCGGACTGACCCGGCC
GTTGCCGGTGCCGCATTCGCGCCACTGGTGGTGATCCCCGTCTACGACCACGAGCACGCC
ATCGCGGCGGTGGTCGATGGCGTGCAGGCCGCGGGACTGCCCTGCCTGCTGGTCGACGAT
GGTTCGCACGATGGGTGCGCGGCGGTGCTGCGCGCGCTGGCACAGCGCCAGGGCGTCGAC
CTGCTGCGCCTGGACGTCAACCAGGGCAAGGGCGGGGCGATGCTGGCCGGCTTTGCCGAG
GCCGGCGCGCGTGGCTACAGCCACGTGCTGCAGATCGATGCCGACGGCCAGCACGATACC
ACTGACCTGCCACGCTTCATCGAAGCCGCGCGCGCCCATCCCGAGGCGGTGATCTGCGGC
ATTCCGGCTTACGACGCCAGTGTTCCCAAGGCGCGCCTGTATGGCCGCTACGCCACCCAC
ATCTGGGTCTGGATCAACACGCTGTCGCTGCACCTGCGCGACACCATGTGTGGCTTCCGC
GTGTATCCGCTGCCGCCGGTACTGCGCCTGATCGGTGAAGAGACCATCGGCCGGCGCATG
GATTTCGATACCGAAGTGATGGTGCGGCTGTACTGGCGGCAATTGCCGGTCGAGCACCTG
GCCACGCGTGTGACCTATCCATCCGATGGCGTGTCGCACTTCGATGTGTGGCGCGACAAC
GTGCGCATCAGCCGCATGCATACCCGCCTGTTCTTCGGCATGCTCTGGCGTGCGCCGCGG
CTGCTGTGGCGCCGCCTGCGGGGGCAGCGCTGAGATGGCGGCCGCGCAGGGTGCCCCGCA
CTGGGCCGACATCGGCGAATCGACGTCGGTGGCCGGCGTGCTGTTCCTGTGCTGGGTGCA
CCGCTGGTTCGGGCGCTGGCCGTTCCGCCTGTGCGTGTGGCCGGTGGTGGCCTGCCATTG
GCTGGGCAACCGTATAGGGCGCCAGGCTTCGATGCAGTACCTGCAGCGGCTGCAGGCGCA
CAGCGGCGTGCTCGGCCGCGCGCCGACACGGCGTGACAGCCTGCGCCACTTCTTCGCCTT
CGCCGATACGATGCTGGACAAGATCCTCGGCCTGGGCGGGCGCTACCCGGCCGAGCGCAT
CCACCTGCATCGTGACCTGGTGCTGCAGAAGATCGCGCGCCGCGAGGGCGGACTGATCCT
CACCGCGCACATCGGCTGCCTGGAGCTGTGCCAGGTGCTGGCCGAACAGGTGCCGGGGTT
CCGCATCACCGTGCTGGTGCACACCGCGCATGCGCAGCGCTTCAACCGCCTGCTGCAGCG
GCTGGACCCGCTGGCGGCGGTGGAACTGGTGCAGGTGACCGAAATGGGGCCGGCCACCGC
GGTGATGCTGGCCGAGCGCGTGGCGGCGGGGGGCTTCGTTGCCATCGTCGGCGACCGCAC
GCCGGTACAGGGTGGCCGCAGCGTCACTGCCGATTTCCTGGGCCACCGCGCGCCGTTCCC
GATCGGCGCCTATGTGCTCGCCGCGGCGCTGGGCTGCCCGGTCTACACCATGGCCTGCCT
GCACGAGGGCGACGGCTATCGGGTGGCATTCGAACAGTTCGCCGAACGCATCGTGCTGCC
GCGTGGCTCGCGCGACGCCGCGCTGACCGAACAGGCACAGCGCTTCGCGCGCTGGCTGGA
ACTCCAGGTCATCCAGTCCCCGTTGGACTGGTTCAATTTCTTCCCCTTCTGGGATCAGGC
TCCGCATGACGACTGACGCCGTACCCGTGTGCCGCTTTGGCGACGCACCGTTGACCATCG
AAGACGTGGTTGCCCTGGCCCAGCGCCAGTGCGAGGCCGCACTGAGCGACGCGCCGGCGT
TCCGCGCGCACATCCAGCGCGGTGCCGACTTCCTCGACCGCCTGCTGCGCGAGGACGGCG
TGATCTACGGCGTGACCACCGGCTACGGCGACTCGTGCACGGTGAACATCCCGCCGGCGC
TGGTGGCGGAACTGCCGCACCACCTGTACACCTACCACGGCTGCGGCCTGGGCCGTTACC
TGGACCCGGTCGAGACCCGCGCGGTGCTGGCCGCGCGCCTGGCGTCGCTGGTGCGCGGCA
TGTCCGGCGTCAGTGTGCCGCTGCTGGAAGGCCTGGCCACGCTGCTGCAGCACGACGTGC
TGCCGATGATCCCGGCCGAAGGCTCGGTCGGTGCCAGCGGCGACCTGACCCCGCTGTCGT
ACGTGGCGGCGGTGCTGTGCGGCGAGCGCGAGGTGCTGCATGACGGCCGCGTGCAGCCGG
CGGCCGAAGTGCTGGCGAAGATCGGCATGACCCCGCTGAAGCTGCGGCCGAAGGAAGGCC
TGGCGATCATGAACGGCACCGCGGTGATGACCGGCCTGGCCTGCCTGGCCTGGCAGCGCG
CCGATTACCTGGCGCGCATGGCCACGCGGTTGACCGCGTTCAACGTGCTGGCCAGCGACG
GCAACGCGCACCACTTCGACGAAACCCTGTTTGCCGCCAAGCCGCACCCGGGCCAGGGCC
GCATCGCTGCGCGCCTGCGCAGCGACCTGCATAGCGAACGCCCGCCGCGCAACGAACAGC
GCCTGCAGGACCGCTACTCATTGCGCTGCGCGCCGCACGTCATCGGCGTGCTGGAAGACA
GCCTGCCGTTCCTGCGCCAGCTGATCGAAACCGAACTGAACAGTGCCAACGACAACCCGC
TGATCGACGCCAACGGCGAGCGCATCCTGCATGGCGGCCACTTCTACGGCGGCCACATCG
CACTGGCGATGGACACCCTGAAGAACACCGTGGCCAACGTTGCCGACCTGCTCGACCGGC
AGCTGGCGCTGGTGGTGGATACCCGCTACAACCACGGCCTGCCGGCCAACCTGTCGGCGG
CCACCGGCGCGCGCGCGGCCATCAACCATGGCCTGAAGGCGCTGCAGATCAGCGTGTCGG
CCTGGACTGCCGAAGCGCTGAAGCAGACCATGCCGGCCAGCGTGTTCTCGCGTTCCACCG
AGTGCCACAACCAGGACAAGGTCAGCATGGGCACCATCGCCGCGCGCGACTGCCTGCGCG
TGATCGAGCTGACTGAACAGGTGGTGGCCGCGATGCTGATCGCCGCCCGCCAGGGCCTGG
CGCTGCGCGAACGGGTTGGCCTGAACGCGCAGCTGCATGGCAGTCTGGCCGACATGTACG
CCGACCTGGGGCAGCGCATCGCCCTGGTCGAGGAAGACCGCGCGCTGGATCGCGAACTGC
GGGAACTGCTGGTGGAGATCCGCGCGCAACGTTGGGAGCTGTATGCCGGTGAATGAGGCC
ATCGAACGGGTTGGCGAAATTGCGTTGACCCCTGCCTTCCATGACTGCGATCCGATGAAC
GTGGTCTGGCATGGCAACTATTTCAAGTACTTCGAGATCGCGCGCTGCGCGCTGCTCGGG
CGCTACGACTACGACTACCCGCAGATGCTCGAATCGGGCTACCTGTGGCCGGTGGTCGAT
GCGCGGGTGAAGTACGTGCGGCCGCTGCTGTTCAACCAGGCGCTGCGCGTGGTCGCGCGC
ATCGTGGAATGGGAGAACCGGCTGAAGATCGAGTATGAAATCCTCGATGCGCAGAGCGGC
CAGGTGCTGACCCGCGCGATGACCATCCAGGTCGCGGTGGACGCGGCCAGCAAGGAAATG
CTGTACCAGTGCCCGCCGGTACTGTGGGAACGCCTGGGAGTACCTGCGCCGTGAACCCCC
TTGTCCGTCTTTCGAGCGTGCTGCTGTGCGCGCTGATCTTCGTTGCCGCACCGCAGGTGC
AGGCGGCCGACCCCGCCATCGATGCGATCACCCAGGCGGTGGCGCGGCCGGACGCGCTGC
GTGGCCAGTTCAGCCAGGAAAAGCAGGTCAGCGGCTTCAGGAACCCGCTGCGCTCGCAGG
GCCAGTTCGTGGTCGCGCGCCGGCACGGCGTGATCTGGACCACGCTCAAGCCGTTCCCTT
CCGAAGTGGTGGTCACCGCCGACCGCATCCTGAGCCGCCAGCGCGATGGCAGCACCCGTG
TCGAGCTCGATGCACGGCAGCAGCCGGCGATGCGTTCGGTGAACGCGATCATGTTCGCGC
TGATGAGTGGCGACGTGCAGGCGCTGTCCAGCCAGTTCAACGTGGCGGCCAGCCGTGAAG
GGCAGGGCTGGCGGCTGCGGCTGACGCCGAAGTCGGCGATGCTGGCCAAGGCGTTCCAGT
CGCTGACCCTGCAGGGTGACCGCTACGTGCGCCAGGTCGAGATCGTCGAGGCCAACAAGG
ACCGCACGCAGATCCAGTTCAGTGCATTGAGCGAGGCGCCGGCCACGCTCACCGCCGACG
AGGCACGCCGCTTTGAGTGAGGCCGTCGCATCGAACGCACCGGAGCGGCTGCGGCGCTGG
TGGCACTGGCTGGGCATCGCCTGGCTGTTGCTGCTGCTGGTACTGGGCGCGCAGCAGTGG
CACCTGTGGAGCCAGCAATCGCGGATCGACACCGACATCCTCGCGCTGCTGCCGCAGGAT
GCGCATGACCGCCTGTTGAGCGACGTCACCCGGCGCATCGCCGACGGCAGCTCGCGGCAG
GTGGTGGTGCTGCTGGGCAGCAGGGACGGCGCTGCCGCCAAGCGTGCGCAGGCGGCCTTT
GCCGCGGCCATGGCCAAGGACACTGACCGAGCCCTGCTGGTGCCCAGTGGTTCGATCGAA
GGCTGGTTCGATGAGGCGCGCGCGTTCTACGCGCCGTACCGCGACCGCCTGCTGACGCCG
GCCCAGCGCGAGCAGCTGCAGGGCAGCGAACCGGGCGCGTTGGCCGAGCAGGCGTTGGCC
GCGCTGTACGGCCCGATGGGCGCTCCGCGCCTGACCGACTGGCGGCAAGACCCGTTGTCG
TTGTGGCCGCAATGGTGGCAGCAGCAGGCGCAGGGTTCGGGGTTGCGGCTGGGCGATGAC
GGCCTGCTCGAAGCCGAGGGCAGGCACTGGGCCGTGCTGCAGTTCGATACACCGGGTTCG
GCGTTCCAGCTCGACGGTGAGCGTCATCTCGACGGCCTGCTGGAACGTGCCGGGCGGGCT
GCCAGGGCGGCAGCGCCGGAGCTGGAAATCCTGCATGCCGGCGTGCCGCTGCACGCCGAG
GCGGCCGCGGTGCAGGCCAACCAGGAGATCAACACGATCGGCTGGGGCTCGCTGGCCGCG
GTGCTGCTGCTGGTGTGGCTGGCGTTCCGTTCGCTGCGGCCGATCCTGCTGGTCGCCGCG
TCGTTGCTGATCGGTTGTGGCGTGGCGCTGGCGGTGACCGTGCTGGTGTTCGGCAAGGTG
CACGTGCTCACCCTGGTGTTCGGTGCGTCGCTGGTGGGCGTGGCCGAGGATTACGGCATC
CACTGGTTTGCCTCGCGCCAGGCCGAGCCGGCCGATCGCCGCTGGAAGCTGCTGCGGCAC
CTGTTGCCGGGCCTGTGGCTGGCCTTGCTGACCAGCGCGCTGGCCTACCTGGCCCTGGGC
CTGGCCCCGTTCCCGGGCCTGCGCCAGATGGCGCTGTTCTCGGTGGTCGGTCTGGCCGCC
GCCTTCCTCACGGTGATCTTCTGGTTCCCGTGGCTGGATGGCGGCGAGATCCGCCAGACC
CGTTTCTCGCAGTGGCTGGGCAACACGCTGGAGCGCTTCCCGCGGTTGCATGGCCGCCGG
CCGGTGACGGTGTTCGTGGTGATCACGCTGGCGCTGTCTGCCATCGGCATCGCCCGCCTG
CACAGCAATGACGACCTGCGCAGCCTGCAGTCCTCACCGCCGGCACTGATGGCCCAGCAG
ATCCGCCTGAGCCAGCTGCTGGGCATGCCCAGCCCGGCGCAGTTCTATCTGGTGCAGGGC
AGTGACGCTGCACAGCTGCTGCAGCGCGAAGAAGCACTGACCGAACGCCTGCGTGTACTG
GCCAACGACAAGCGCATCGGCGGTTACCGCGCGATCAGTGACTGGCTGCCGTCGCCGGCA
CGCCAGCAGGCCGATGCGGCGCTGACCGCCAAGGTGGAACCGGGCGTGCTGCAGGCCGTG
TCCGATGCGGTCGGAGAACCCTTGCCGCGCCCCGACTTCGCCACCACGCCGCTGACCGCG
GAGGCGTTCCTGGCCTCGCCGGCCTCGCAGCCGTTCCGCCACCTGTGGGTGGGTGAGGTC
GGTGGGCAGATGATCAGCGTGGTGATGGTCGATGACCTGTCGCGCGCCGATGCGCTGGCG
ACCCTGCGCGGGGCGGCCGAAGGCCTGCCCGGCGTGCGCTGGGTGGACCGCACCGCCGAC
TTCTCGCAGCTGCTGGGCCACTACCGCAAACTGATGGGGGGGCTGCTGCTGGTCGGCATC
GTGCTGGTGTTCGGCGCGCTGTGGCTGCGCTACCGCCGCCAGGCCTGGCGCGTGTTCGCG
CCGACCCTGATTGCCGGTGCGTTGACCCTGGGCCTGCTGGGCCTGTTCGGCCAGCCACTG
CAGCTGTTCAACGTGCTGGCACTGATGCTGCTGCTGGGCATGGGCATCGACTACGGCATC
TTCCTGATCGAGCACCGCGGCGATGCCAGTGCCTGGCTGGCGGTGTGCGTGGGCGCAGCC
AGCACCTGGCTGTCGTTCGGCCTGCTGGGACTGTCGCAGACCCCGGCGCTGCGCGCGTTC
GGCCTGACCCTGCTGTTCGGCATCGGCCTGGTCTGGCTGATCTCGCCGCTGTTCCGGCCG
CCGCCGCATGATCTGCCGCGGGCCTGAGCCTGCTTCCGACTTCCTTCTTTCCACTTGATC
GAGCAACAAGGACGCACCGATGAATACTGCTGTGGATGCTGTCGAACGTACTGAAATCCT
GATCATCGGTGCCGGCCCGGCCGGCTCCGTGGCTGCGGCGATGCTGCGCCAGCAGGGCCG
CCAGGTGCTGATGCTGGAGCGCCAGCAGTTCCCGCGCTTCTCCATCGGCGAAAGCCTGCT
GCCGCAGAGCATGGAGTACATCGAGGCCGCCGGCCTGCTGCAGGACGTGGTCGAAGCCGG
CTTCCAGCACAAGAACGGCGCGGCCTTCGTGCACGGCGAAGCGCGTACCGCATTCGACTT
CAGGAAGAAGTTCTCGCCGGGCTGGGGCACCACCTACCAGGTGCAGCGCGCCGACTTCGA
CAACGTGCTGGCGCGCGGTGCCGAGCGCATGGGGGCCACGCTGCGTTTCGGTGATGAAGT
GCTGTCGGTCGAAGCCGGCGAGCAGCCGGCGGTGACGGTGCGCCGCCCGGACGGCAGCGA
GTACCGCATCGAGGCCGATTTCATCCTCGACGCCTCGGGCTTCGCACGCCTGCTGCCGCG
CCTGCTGCAGCTGGAATCCCCGTCCAACTTCCCGGTGCGCGGGGCGATCTTCTGCCACGT
GCGCGACAACATTCCGGCCGAAGCGGACTTCGACCGCAACAAGATCCTGATCACCACCCA
TCCCGAGCACGTCGACGTCTGGTACTGGACAATCCCGTTCTCCAACGGCTGCTGCTCGCT
GGGCGTGGTCGCCGAACCGTCGTTCTTCGAGCGCTACGAGGGCGACGACCTGCAGAAACT
GCAGGCCATCGTCGGCGAGGACCCGAACCTGACCCGGCTGCTGGCCAATGCCGAATGGGC
GGTGCTGCCGGTGCGCCGCATCACCGGCTACTCGGCCAATGTCAGTTCGTTGTGGGGGCC
GGGCTATGCCCTGCTGGGCAATGCCGGCGAGTTCCTCGACCCGGTGTTCTCGTCCGGCGT
GACCATCGCCTTCAAGTCCGCGCAGCTGGCCAGTGCATGCCTGGCGCGCCGCTATGCCGG
CGAAGCCGTGGACTGGGAAGCGGAGTTCTCGGTCCCGCTGCGGGCGGGCGTGAAGACCTT
CCGCCGCTTTGTCGAAAGCTGGTACGAAGGCGGTTTCCAGAAGATCATCTACCACCCGCA
GCAGCAGCCCGAAGTGCGCGACATGATCAGCTCCATCCTGGCCGGTTACGCCTGGGACAC
CAACAACCCGTACGTGGCCGATGACAGTGGCCGCCGCATGCGCGTGCTGGAGCAGCTGTG
CGGCGCCTGATCGCCCCTGCGACAGCACTGCTGCTGAGCCTGCTGCTGGTGGCCTGCGCC
GGCCGCATGCCGAAGCCGTTGGTGGAACTGCCGCCGCTGCGCCTGTCGCCGGCCAGCCTG
CCGGCGCCGCTGGCGTTGCAGCAGCAGTTGCATTTCCGGTTCGGCACGCATGAGCGCGAC
CTGGATGCACTGCTGGAAGCCGATGCGCAGCAGGTGCAGCTGGCGGTGCAGGCGATGGGC
CAGACCGGCGTGCGCCTGCAGTGGGACGGCCGGCAGCTGACCCAGCAGCGCGCGCCGTGG
CTGCCGCCGCAGGTGCGCGCCGAGCGCGTGCTGGATGACCTGCAGTTCGCGCTGTGGCCG
ACCGCAGCCATCGCGGCCGCGCTGCCAGCCGGCTGGCAGGTCCGTGACGATGGCCATCAG
CGCAGCCTGTCGCGCGACGGCACGGTGTGGCTGCAGCTGCAGCGCCTGGACGATGGCAGC
GTGCAGCTGGACAACCGGGCCGAAGGCTATGTGCTGCGCATCGAATCGATCGACATGGGC
GGGCCGGATCGATGAGTGCACCGATCTACCTGAACGATCTGGGCGTGGTCTGCGCGCTCG
GCGATGGCCGCGACGCGGTGGCTTCGGCGATGTTCGCCGGCGTGCCGGGCGGGCTCAGCG
ACAACGATACCCTGCTGCCGGGGCACACCCTGGCGCTGGGGCAGGTGCGTACACCGCTGC
CGACGCTGGAAGAACTGCCGGCCGCCCTGCGCGGGCGCAACAACGCCCTGCTGGACGTGG
CACTGGCGCAGATCGCACCGGCGGTGGCCGCCGCGATCGCCCGCCACGGCGCCGAACGCG
TGGCGGTCGTGCTGGGCACCAGTACCTCGGGCATCGGTGAATCCGAGCAGGCCCTGCGCA
CCCATGCCGAACAGGACCAATGGCCGCCCGGGTTCGATTACGCCCAGCAGGAAATGGGTA
CTGCCGCGCAGTTCGTGCGCCAGCGCAGCGGCGCTCAGGGGCCGGCGTGGACCCTGTCCA
CCGCCTGCTCGTCCAGTGCCAAGGCACTGATGTCAGCTGCACGCATGCTGCGGGCCGGTA
TCGTCGACGCCGTGATCGCAGGTGGCGCGGACTCGCTGTGCCGCTTCACCGTGGCCGGCT
TCAGCGCGCTGGAATCGGTGTCGGCCCTGCGCTGCAATCCATTCTCGCAGCACCGTGCCG
GCATCAACATCGGCGAGGGTGCCGCGCTGTTCCTGCTCACCCGCGAACCCGGCCCGGTAT
GCCTGGCCGGCTGGGGCGAATCGGCCGACGCGCACCATATGTCCGCCCCCGATCCGCAGG
GCCTGGGTGCCATCGATGCCCTGCAGCAGGCGCTGCAGCGCGCCGGCTGGGCGGCCGATG
AAGTGGACTACGTGAACCTGCATGGCACCGCCACCGGCCACAACGATGCGATGGAAAGCC
TGGCGGTGTCGCAGGTGCTGGGCAACCAGGTGCCGGCCAGTTCGACCAAGCCGCTGACCG
GCCATACGCTGGGTGCTTCAGGCGCGATCGAAGCTGCACTGTGCTGGATCGTGCTGGCCG
GGAACCCGCAGCAGCAGCTGCCACCGCACTGGTGGGACGGCGTGGCAGACCCCGCGCTGC
CGGCACTGCCGCTGGTCGCACCGGCCACCCGCCTGGCACAGGCACCGCGGCGGGTGCTGA
GCAATTCGTTCGCCTTCGGCGGCAGCAATGCCGTGCTGGCGCTGGAGCGTCGATGAACAC
GCTGTACGCGATCGAAGAGGTGGTGCCGCACCGCCAGGACATGTGCCTGCTGGAGCGCAT
CACGCACTGGGACCAGGACACCATCGAGGCCGAACTGGTGGTGCCCGACGCGGGCCTGTT
CGTCGAGGAGGGCCGGGTGCCGGCGTGGGTCGGCATCGAATACATGGCGCAGGCCATCGC
GGCCTGGGCCGGTTGCCGTGCGCGTGCGGCGGGCAAGCCGCCGCAGTTGGGCTTCCTGCT
TGGCAGCCGCCGCTACAGCAGCCCGCGCAGCAGCTTTCCCAGCGGATCGCGGCTGCGCGT
ACAGGCGCGCTGCGAGCTGTTGGGTGACAATGGATTGGGGATGTTCGCCTGCCGCATCCT
GGCAGGCGAGGACGAATGGGCGACAGCCAACGTGTCGGTGTTCGAACCGGCCGATGCGAT
GGCCTATCTGGAGAGTGGACAGGCATGACAGGGAATCGAAGCGTGCTGGTGACCGGCGCC
AGCCGGGGCATCGGCCGGGCCATCGCGCTGCGCATCGCGCGTGACGGCTTCGACGTGGTG
GTGCATTGCCGCAGCCGCCTGGATGAGGCACAGGCCGTGATGGCCGAGATCCACGCGTTG
GGCCAGCAGGCCCGCGTACTGATGTTCGACGTGGCTGATCGCGAGGCCGCACGCGCTGTG
CTGGAGGCCGATGTCGAAGCGCACGGCGCGTACTACGGCGTGGTCTGCAACGCCGGCATC
GCCCGTGACGGTGCCTTCCCGGCACTGTCAGCGGAGGATTGGGACCAGGTCATCCACACC
AACCTGGACGGTTTCTACAACGTACTGCATCCGCTGATCATGCCGATGGTGCGCCGGCGC
AAGCCTGGCCGCATCATCACCCTGTCGTCGGTGTCCGGACTGGCCGGCAACCGCGGGCAG
GTCAATTACAGCGCCGCCAAGGCCGGCATCATAGGTGCCACCAAGGCCCTGGCGCTGGAA
CTGGCCAGCCGCCAGATCACCGTCAACTGCGTGGCCCCGGGCCTGATCGAGACCGAAATG
CTCAACGATGAAGTGGTTGAACACGCGCTCAAGCTGATTCCCGCCGGCCGCGTCGGTCGT
CCCGACGAAGTGGCGGCCACGGTGGCGTTCCTGCTGTCCGAGCCGGCCGGCTACATCACC
CGCCAGGTGATCTCGGTGAACGGAGGCATGATCTGATGGCCGCCGATCGTCGCGTGGTGG
TCACCGGTGCCGCCGCCATCAGTCCGCTCGGCCACGACTGGCCGACCATCGAGGCACACC
TGCGCAGCTGCCGCAATGCGGTGCGTGCGATGCCCGAGTGGGATGTCTATGCCGGGCTGA
ACACCAAGCTGGCCGCGCCGGCGCAGGATTTCGAGCTGCCGCCGAACTACAACCGCAAGA
CCACCCGCTCGATGGGCAAGGTCGCGATCATGTCGGTGCGCGCCACTGAGGTGGCACTGC
GTGAAGCCGGCCTGCACGAGCATCCGGTGCTGCGCAGCGGTCGTACCGGCGTGGCCTACG
GCTCGTCCTCGGGCAGCCACGAGGCCACCGGTGAATTCGGGCGCATGCTCAACGAGTTCA
CCACCGATGGCATCAGTGCCACCACCTACCTGAAGATGATGAGCCACACCGCGCCGGTCA
ACATCGGCGTGTTCTTCGGCCTGTCCGGGCGCGTGTACACCACCTCCAGTGCCTGCACCT
CCGGCAGCCAGGGCGTGGGTGCGGCCTATGAAGCGATCCGCAGTGGCAAGCAGACGGTGA
TGGTGGCCGGCGGTGCCGAGCAGCTCGATGCCACCGCAGCGGCGGTGTTCGACACCCTGT
TCGCCACCAGCGTGCGCAACGATGCGCCGCAGACCACCCCGCGCCCGTTCGATGCCGGCC
GTGATGGCCTGGTGCTGGGCGAGGGCGCCTGCACGCTGATCCTGGAAGACCTGGAGCACG
CGCAGGCGCGCGGCGCCACCATCCTTGCCGAGGTGGTCGGCTACGGCACCAACAGCGATG
GCCAGCACGTCACCCAGCCCAGCGCCGACACCATGGCCCAGGCCATGCGCCTGGCGCTGG
AGGATGCCGGCCTGGACGCGGCGCAGATCGGCTACGTCAACGCCCACGGCACCGCCACCG
ACCACGGTGACATCGCCGAAACCCAGGCGACCGCGCAGGTGTTCGGCAACCGCGTGCCGA
TCAGCTCGCTGAAGAGCTATGTCGGCCACATGCTGGGTGCCTGTGGCGCGTTCGAGGCCT
GGCTGAGCATCCAGATGATGCGCGCCGGCTGGTTCGCGCCGACCCTGAACCTGGCCGAGG
TCGACCCGCGCTGTGGCCAGCTCGACTTCATCACCGGGCAGGGCCGCGAACTGCAGGCCG
AGTACGTGATGAGCAACAACTTCGCCTTCGGCGGCATCAACACCTCACTGGTGTTCCGCC
GCTGGAGCGAGTGATCCACCGCCCCACCGCACTGTTTCCGCCATCCACCCGCACCCCTGA
CAAGGAGAAGTTTCGATGCGCCGCACTCTCATGATCGCCACTGCCACCGCGCTGCTGGCC
CTGACCTCCACCGCCTCTGCCCGCGATACCCGCGTCGAGCAGTCCCTGCAGGAGCTGGTC
AGCTCGCAGGCTGCCAAGGACGCCGGCATCGACGGCAGCGTGCGCTTCTACCTGGCCGGC
CAGCCGGTCAGCGTGCAGCAGCGCCTGGGTGAAGACGTGACCAACAAGAAGACCAACGCC
GCCAACAAGAGCGATGCCGAGGCCTGCCGCTGGGTCGCGCTGTCGGCGCTGCGCGCGCTG
CAGGACGGCGCCAGGTCGCGCGGCGCCAACGCCGTGGTCGACATCGTCAGCTACTACAAG
AAGAACGAGTTCAAGAGCAGCACCAATTACGAGTGCTACGCCGGCACCATCCTCGCCGGT
GTCGCGCTGAAGGGCACCTACGCCAAGGTCAAGTAAGCGCCCGCGTGGCGGCGGCGTTGG
CTGAACGTCGCCGCCACATTGCTGAACCTCGCAAGGGAAACGCCGCCGATCGCGCCGCCA
TCGTCGGCTGACGGCTTTCCCCGGTGTCGGCTTTCCGACACAATCATGGCTCTTCCCGGG
TTATCGTCCCGCGGACATGCACGCCTACGTCTATAAAAGCCAACTCAAGCCGGACACCTA
CGTCTACGTTCCCCGACGCGATGATTTCAGCGCGCTGCCCGCGCCGCTGCTCACCTCGCT
GGGGACGCTCGCCTTCGTCCTGGAGGTGGCCCTGGATGCCCAGCGCCGCCTGGCCCAGGC
CGATCCTGAAAAGGTCCGCAGCGAAATGAGCGAACGCGGGTTCTACCTGCAGGTACCGCC
GTCGGTGGCCAGCCTGATGCCGCGACACTATGACTGACACCTCCCGTCCGCGTGCCCTGT
CGATCGCCTTCGCCGTGGGTGCCATGCTGGCGTTGGGCGCTGCGGTGGGCGGTGTGCCGG
GTGCCATCCTTGCCGCACTGGCGCAGCCGGCGTTCGCGCTGGGCGTGTCGTGGTGGCGTC
GCAGCCGTGCGCTGCTGCCGCTGAAGGTGGTCGCACGCCAGGACCTGCCCGCACTGCTGG
CGCTGTGGGCTGCCGCGCCACTGCTGCTGGCGCTGCTGCTGGCCTGGCCGCTGGCGGCCC
TGCGTGACAGCGGCAGCCTGGCGGCGGTGCTGGGCCTGAGCGTGCTGGTCAGTGCCGGCC
TGCTGGCGGCCTGGCGCACCTGGCCGCTGTGGAACGATGTCGAACGCCTGGATGGCAGCC
TGGCCCAGCACTGGCAGGCGCTGGCCGGCCGCGACCTGACCGCCTGGCGTGGTCTTGGCG
TGGCGGCGCTGGTGATCGCCTTGGCCGCACTGGTGGTGCTGCCGGCCTGGCCGGGCCTGT
TGCCGGACGGCGCACGCTGGCCCGCCGCACTGGCGGTCGTGCTGCTGTCGCCGGCGCTGC
ACCTGCTGCTGCAGCGGGTCGCGCCCGCGCCGCTGGTGTCGCTGCGCCCCAGCCCGTTCG
CCGCTGCCAGCAGCGAACAGGAACCGATGTTCCCCGCTGCGGCCGAAACCGCGCCGCTGG
AGGCGATGGCGCCGCAGGAACTGACACCGGCCCTGTATGAGGCCGCGCGCCAGGGCCGCG
TCGACCGTGGCCTGCAGCTGCTGCAGGCCGGTGCTGATCCGTATGCGCTGCCGGACCCGA
ACTGGCGTGACCAGCGCAGCCTGGCGGTGCTGGCGGCGGTGCTGCCGGACCTGCGCCTGC
TGCGCGAGCTGATTGCCCGCGGCGTTGATGTGAACGCGCCGCACCGGGGCATGACCCCGC
TGCTGGCCGCCACCCGTGACAGCTGGCATGGCCGCCCCGAAGCGGTGATGACCCTGCTCG
CCAACGGTGCCGATTCGCGTGCCACCGACAGCGATGGCAACACCCCGCTGCACCATGCCG
CACGCAGTTCCGACCCGGGCGTTGCCGCGCTGCTGCGCGATGCCGCTGCCGAAGTCGATG
CGCTGAACCGCGAGGGCTGGTCGCCGCTGGCGGTGGCCTGCCAGGTCGGCAACTGGCGCC
TGGCCCGCTTCCTGCTCGAGCGCGGTGCACGCAGCGAACCGGCCGACGGCACCCCGGTAC
TGCTGGCCGCCGCCGCCACCGAGGACGACGATCCGGCCGGCGTGCAGCTGCTGCTCAAGC
ACAAGGCACGCGCCGACGCGCGTGATCGCCAGCGCCGCAGCGCGCTGCACGAGGCAGCGC
TGGCCGGCCACGTGGAGATCATCGGCGTGCTGCTGGGCGCCGGCGCCAACCTGGAAGCGC
GCGATGCACTGGGCCGCACGCCGTGGCTGGAAGCCGCCCGTGCCGGCCGTGCAGCCGTGG
TCGAGCACCTGCTGCCGCACAAGCCGGACCTGGTCGCGGTGGACGGCGAAGGCCGCAATG
CGGTGCAGCTGGCAGTGATGGCCGAGGATGTCTCGCCGCTGCTGATCAAGCGCCTGGTGG
AACTGGGCATCGCCGCCGACGCCACCGACCCGGTTGGCCGCCGCGCGGTGGACTATGCGG
CCGAAGCGGGCCGCTGGGCGATCGTGGCCTTGCTGGACCCGTCCTATCCGCTGCCGGCAG
CCGTCAGTGATGGCCTGGCCGAGCGCGGTGAAGCGGCCAGCGCCAGCGGCCTGTTGCCGG
ACCGTCCGCCGCTGACCCTGCTGCGCGAAGCGCTGGGCTTCGGCAACACCGATGGCATGG
CCGCGCTGGCCAGGCTGTGCCAGCCGGAAGAACTGGGCGGCCTGCTGCTCGATCCGGAGC
TGGCCCTGGAGCCGCGCGCGGTCGATTGGCTGCTGGCCCACGGTGCCGATCCCTATGTGC
GCGACGCCTGCGCCGATACGCCGATGTTCGCGCTGCTGTCGCGCGGCATCGACGCGGTGC
CGGCGCTGCAGGTCATGCTGCAGCGCGGCCTGTCGCCGGCCGGGCGCGGTGGGCTGGCAC
GCTTCCTGGCCGCCTGCGCACAGCACGACCAGGCCGCCCGCGGCCTGGAACAACTGGCGC
TGGAATTGCTGGAGCGTGGCGCCGATCCGTTCGCCGCTTCGCCGGCCGGTGACCCACCGC
TGTCGCTGGCGGTACGCCTGGGCTGGCTGCGCCTGCAGCAGGCCCTGCTCAAGGCCGGTG
TCGATCGCGAAGCGCGCGACAGCCATGGCATGACCGCACTGCATCTGGCCACCGCCCTGG
CCCGCGAAGGCGCGCTGAAGCTGCTGGTGCAGCACGGTGCCTCGCCGGAAGCACGTGCCG
CCGACGGTCAGACGCCACTGGGCGTGGCGCTGTCGATCGGTCGCCGTGACCTGGCCGACT
GGCTGGACTGGCGGGTGTGGCCGCTGCCGCGCCGTACCCTGCGCGAGGCCGATCTGCCGG
CCGCTGCGATGGCCGGTGATGTAGACGCCGTGCGCCGCCTGATCGATCTGGGATTTGCCG
TCGACGCGGTCGACGCACAGGGCTGCACCGCGCTGCTGCGTGCGGCCGGTGGTGGCCACC
TGGCCGTGACCGACCTGCTGCTGGCGCGCGGTGCCGATCCGCAGCACGCCGCTGCAAGCG
GTGCGACGCCGCTGTCGGCGGCGGTCAGCATGCGCCAGGTCGACATCGTTTCGGCCCTGC
TCGATGCCGGCGCCAAGCTGGAACATCGCCTGCCGGGCGGGGTGACCGTGCTGATGCTGG
CCTCGGCGCTGGGCCTGCCGGACATCGTCGCGCGCCTGCTCACTGCCGGTGCCGACGTGC
ATGCCGGTGACGCGCAGCAGCTGGGCCCGCTGCACTGTGCCGCGCTGTACGGTTTCAGTG
CCCGCGACCGCTCGCGCCTGCTGGCCCTGCTCGACACCCTGCTGTTGGCGGGCGCCGAGC
CGGACCAGGCCGCCGCCGGTTCGGTCACGCCGCTGCTGCTGCTGCTGGGCGCACGCGCCG
AGCCGGGTACCGCCTGCGACGAGCAGGTGGTGATGGCGGCGGTGGAGCGCCTGCTGGATG
AGGACGTCAGCCTGGACGTGCGCGATCCGCGCGGCTTCGGCCCGCTGCATCTGGCCGCCC
TGCATGGACTGCCGCTGCTGGTGCAGCGCCTGTTGCGCGCCGGTGCCGATCCGGAAGTGC
GCGACAGCCTCAACCGCAGCCCGCGCGAGATCGCGGTGATGCGCGGCTTCATCGACGTCG
CTGGAGAGTTCGAACCGCGCGTGCCGGGCGTTTCGTCGATGGCGCGGTTCCTGCGCGACA
ACGGTTGAGCACCGGGATCGGAATCCGCAGTGGGTAGTGCCGGCCGCTGGCCGGCAACCT
GCTGAGACCTCCGGGATACCGAGGCTGCCGGCCAGCGGCCGGCACTACCGGGTCCGCCAT
CGATCGGGTCGGTGCCAATCCTGCCCCCCGGTGGATGCCGATCCTGCCCCCGGTGGGTGC
CGACCGTTGGTCGGCACGCCTACTTGCTGTCGCTTTCCGCGTCGGCCTCGAACAGATGCA
TCAGGTCGTTGCGTGCGTCGCGCGAGGTCTGGATCACCGCTGCCTCGTCGTCGTACACCA
GATACTGGTCGCGCAGCAGCTGCTCATCGTGCTCGCGGAAGCGCTGCACATGGCGTTCGG
CCACGTCCGGCGCCACGCCCAGCGCGGTCAGCACGCGCCCGCTCATCTCAAGGCTGGTGC
CGAACACTTCGCGGAACGGCTCGGCCGACATGTCCATCAGGCGCCACGCATGCTGGCGGT
TGCGTGCACGCGCCAGCACCGTCGCGTCCGGGTACAGCCGGCGCACCATGCGTACCGCGC
GCAGGTTGGTCTCCGGGTCATCCACGGTGATCACGAACACATCGATGTGCTCGCCCCCCG
CCGCACGCAGCATCTCCGGCCGGGTCGGATCGCCGTAGTACAGCTGGTTGCCGAAGCGGC
GCAGGTCGGCAACGGTGTCCGGGTTCGCCTCCAGCGCCACGAACGGCACCTTCTGCGCGG
TCAGCAGGCGCGCGATCACCTGGCCGAAGCGCCCCATGCCGGCGATCAGCACCTTGGGCC
GGTTGTCCGGCGCCACCTTGTCGGCCTCGGCCGCCGCGCGTGGTGCGGCTTTTTCCTGGC
CGAGCAGCTTGAGCAGCGCGATCATCAGCAGCGGCGTGATCGCCATCGACAGGCCGACGA
TCGCCACCAGCCGGTCGTGGTTGGCGTTGCCCAGCAGGTGCGCGCGCTGTGCCTCGTTGA
ATACCACGAAGGCAAACTCGCCGCCCAGCCACAGCACGCTGCCCAGCAGCAGCGATTGCC
GCGAGCTGAGCCGGGCGACACGTCCAACCGCGTAGAGCAGGCTGAACTTGACCACCAGCA
GGATGCCGACACCCGCGGCGATCAGCCACGGCTCGGCGGCGATGCGGTCCAGGTCGATGC
CCATGCCCACTGCGATGAAGAACAGGCCCAGCAGCAGCCCCTTGAACGGTTCGATCTGCG
CTTCCAGCTCATGCCGGAACTCCGAATCGGACAGCAGCACGCCGGCCAGGAACGCGCCGA
GGCTGGGGCTGAGGCCGGCTTCCTGCATGAACCAGGCGGTGCCCAGCACCACCAGCAGGG
CGGTGGCAGTGAATACTTCCGGGCTGCGGGTGCGCGCAATGATGCTGAACACCTTGCGCA
GCACCGGTCGTCCGCACAGGATCACCACCGCCAGCGCACCCAGCGCCACGGCCGCATCTT
CCCAGCGCAGGGTCTCGTTCTTCACTCCGCCCAGCAGCGGGATGGCCGCCAGCAGCGGGA
TCGCGATCAGGTCCTGGAACAGCAGGATGGCGAACCCGAGCCGGCCATGGTCGCTGTTGA
TCGCCTTGTGCTCGGACAGCAGCTGCAGGCCGACCGCGGTGGATGACAGCGCCAGCGCCA
CGCCGACCACCAGCGCGCTCTTCCACTGGAAGTGATCGAGCAGCAGCAGGCCGCCCAGCA
CCAGCCCGGACAACGCCACCTGCGCCGCGCCGGCGCCGAACACCGAGCGCCGCATCACCT
TCAGGCGTGCCGGTGACAGCTCCAGGCCGATCACGAACAGCAGCATCACCACACCGATCT
CGGCGGCACCGAGGATGCGGTCGGCGTCCTGCACGAAGCCCAGCCCGTCCGGGCCCAGCA
CCACGCCGGCCGCCAGGTAGCCCAGTACCGCGCCGAAGCCGAACTTCTTGAACACCGGCA
CGGCGATGACCGCCGCCAGCAGCAGCACCAGGGCCAGTTCCAGACCACCGCTATGCATGG
GAATACCTGGTCATCGGGGGAGCCCGCTGTGCGTCCGTTCGGATGGGGGAGGGCGTGGCG
AGCGCCACCACGACATTATGCGCGCCGGCCTGTGTATGCACGAGAACAACCGGCCGGGCG
GCCACCCAGCGCGGGGCGCCCAGGTTGACCTGCATGGCCCACGGGTCCAGACTGCCCGCC
GCTGGCGGCGCGTCCGTTGGCATACGCATCCCGGAGTCCCCAACCCATGTCCAGCGACAG
TAGAAGTCGACCTCGTTCGACGCCAGCGATGGCCACCGCCTGACACCGGGACGGTTTGCC
TGCGTTGGCGTTGCGCGAGGTCGCATCCCCACAAGGCAAAACCGATGAACCAGAAGCAAT
TGCTGCGCCCGGTGGCCGATGCCGCCGCACTGGCCGCACCGCTGGCGAACTACAACACCG
CCGACGCGGTGGAATTCCTCAACACGCTGGACCTGACCCGCGCCGCGGAAACGCTGGCTG
CGCTGCCGTTGCCGCGTGCAGTGAAGATGCTCGAAGCGCCGGAGCTGCACCGCAGCGGTG
AGCTGGTGGCCGCGCTGCCACCCGCGCGGGCTGCGGCGCTGCTTGGCCTGATGGCCGACG
ACCGCGCCACCGACATCGTCCACGAGCTGGATGAGGAAGAGCGCGCGCGGTTGATCCCGC
TGCTGGGCACCGACGCCCGCCAGGTCATCCAGAAGCTGCTCAGCTACCCGCCGAACACCG
CCGGCGCACTGATGACCACCGAGTACGTGGCGGTGCCCGCCAGCTGGACCGTGGCGCAGA
CCCTGCAGCACATCCGCCAGGTCGAGCGCACCCGCGAGACGGTGTACGCGATCTACGTGC
TGGTGCCGGCCAGCCAGCAGCTGCAGCAGGTGGTGACCATGCGCCGGCTGATCACCGGCC
TGCCCGAGGAATCGATCCTGGACGTGGCCCAGGTCAATCCGCCGGTAACAGTGGATGCGC
TGATGGACCAGGAAGAGGTGGCACGGCTGATCCGCCGCCACGACCTGCTGGCGATTCCGG
TGGTCGACGCGCAGCAGCAGATGCTCGGCATCGTCACCGTGGACGACGTGCTCGATGCGC
TGATCGAGGAATCCACCGAGGACGCGCACAAGTTCGGCGGCATGGAAGCGCTGGACAAGC
CGTACATGCAGATCGGCTTCTTCGAGATGCTGCGCAAGCGCGCCGGCTGGCTGAGCGTGC
TGTTCCTGGGCGAGATGCTGACGGCCAGCGCGATGCAGCACTACGAGGACGAACTGGCGC
GCGCGGTGGTGCTGACCCTGTTCATCCCATTGATCATGAGTTCGGGTGGCAATTCCGGCT
CGCAGGCCACCTCGCTGCTGATCCGCAGCCTGGCACTGCGCGAACTGCGCCTGCGCGACT
GGTGGAAGGTGGCCCTGCGCGAAGTGCCGACCGGCATGGTGCTGGGCGCCATCCTCGGCT
GCCTGGCCATCGTGCGCATCGTGATCTGGCAGCTGGGCGGCCTGCACGACTACGGCGAGC
ACTGGATCCTGCTGGCGATCACCATCGGCGCCGCGCTGGTGGGCATCGTCACCTTCGGTT
CGCTGTCCGGCTCGATGCTGCCCTTCATCCTGAAGCGGCTCGGCTTCGACCCGGCCAGCG
CCTCGGCCCCGTTCGTGGCCACCCTGGTGGATGTGACCGGCCTGGTGATCTACTTCAGCA
TCGCCGCGATGATCCTGCACGGCACGCTGCTGTAACAAAACGTGCACACCGGGGTCGGAT
CCCTTCGCGCAGCGAAGGGCTCTGACCCCGGATATCCGCAGCAGGGGATCAGAGCCCTTT
CCTGCGAAAAGGGGTCCGACCCCGCCTCCGACCCCATCGCCACGGAATTTGGGTACCGTA
GGCGCATGAGTACCTACCACCTGCAGTCCGTGTTCCGTCCGCAGTCGCTCGCGGTGATCG
GCGGCAGCCCGCGCGAGCGTTCGGCCGGGCGCGCGGTGATGCGCAACCTGCGTGGCACCG
GCTTCCCCGGCAAGGTGGCGTGGATCAATCCGCGGCATGCCGAGATCGATGGCATCCGCA
CGGTCAAGCGGCTGAAGGACCTGGACTGGGTGCCCGACCTGGTGGTGATCACCGCACCAG
CGGCGATCGTGCCGCAGGTGGTGCGCACTGCCGCCGAACGTGGCGTGCAGGCGGCGATCA
TCCTCACCGCGCACCTGGGCGAAGGCCCCGGTTCGTTGTCTGCACAGGTGGAGGCGGTGG
CGCGCAAGCATGGCCTGCGCATCCTCGGGCCGCATTGCCTGGGCGTGATCGCGCCGCACG
CGCGGCTCAATGCCAGCATCGCCGCACATTTTCCGCAGGCCGGCGACCTCGCGCTGATCT
CCGAATCCTCGGCCATTGCCGCCGCGCTGGTGGAATGGGGCGTGGCGCGCTCGGTCGGGT
TCTCCGCCGTGGTCTCGCTGGGCGATACGATGGACGTCGACTTCGGCGACCTGCTCGACT
ACTTCGCCACCGACTACCGTACCCGCGCCATCCTGCTCTACGTCGAGCAGATCAAGGACG
CGCGCAAGTTCATGTCGGCCGCGCGTGCCGCCGCCCGCGCCAAGCCGGTGGTGGTGGTGA
AGTCCGGCCGCGCCGAGCGCGTGCAGCCGGGCAGCCGCGATACCCATGTGCAGGCCCTGG
CCCGCGCCGATGATGTGTACGGTGCGGCCTTCAACCGCGCCGGCCTGCTGCGCGTCGGTG
CGCTGGACGAGCTGTTCACCGCCGCCGAATCACTGGGGCGGCTGGGCACCTTCCCTGGCC
GCCGCCTGGCCATTCTCAGCAATGGTGGCGGCGTCGGCCGCCTTGCCGTGGACCAGCTGA
TCGCGCTGCGTGGCACGCTGGCCACCCTGTCCGACAGCACGGTGCAGAAGCTCGATGCGG
TATTGCCACAGGGCTGGTCGCGCAGCAATCCGGTCGACATCGTGGTCGACGCCGATGGTG
ACCGCTATGCCGCGGCCATCGAAGCGCTGCTGGCCGACAACGAGAACGACGCGGTGATGG
TGGTCAACGTGCCGACCGCGTTCACCTCATCGGCGGACGCCGCGCAGGCACTCACCCGCA
CGCTCGGCCTGCGCCCGCGCCACCACCGCGACAAGCCGGTGTTCGCGGTGTGGCTGGGCA
ACGACGACCAGGCCACCGCCACGCTCAACGCGGCGCGGGTGCCGACCTATCCGACCGAGG
CCGAAGCCGTACGTGGCTTCCAGCATCTGGTGCGCTACCGCGAAGCGCAGAACGCGTTGA
TGGAAACGCCGCCCAGCCTGCCGCAGGACTTCAGCGTCGACACGGCCGCCGCGCGCGCAC
TGGTCGATGCCGCGCTGGCCAACGGCCAGCAGTGGCTGGACCCGCTGGCTACGCATGAAC
TGCTCAAGGCCTACGGCATTCCCTCCGCGCCGGTGATGCATGCGCGTGATGCGCACGAGG
CGATGGACCTGGCGCAGCCGCTGCTGGAACGCGGTGCCACGGTCGCGCTGAAGATTCTCT
CGCCGGATATTCCGCACAAGTCGGAAGTGGATGGTGTGCGCCTGAACCTGTCCACGCTGC
CGGCGGTGCAGAGCGCGGCCAACGCGATCCTGTCGCGCGCACGCCAGCTGCGGCCGGATG
CGCGTATCGACGGCCTGCTGGTGCAGCCGACCATCGTGCGTCCGAAGGCGCGCGAGTTGA
TTGTCGGCATCGCCGATGATGCGACGTTCGGCCCGGTGATCGTGGTCGGTCGCGGCGGCA
CTGCCGTCGAAGTGATCAACGACAAGGCGCTGGCGCTGCCGCCGCTGGACCTGCGCCTGG
CCCACGAGCTGATTGGCCAGACCCGCGCCTCGCGCATCCTCAAGGCCTACGGTGACGTGC
CGGCGGCTGACGAGCGCGCACTGGCGCTGGCGCTGGTGAAGCTGGCACAACTGGCCGCCG
ACATTCCCGAAGTGCGTACGCTGGACATCAACCCGTTGCTGGTCGACGGCAAGGGCATCC
TCGCCCTCGACGCCCGCGTGGCGGTGGCGCCGTCGCGCATCCTGCACAAGGGCCGCGGCC
ATCCACGTTTCTCGGTGTTCCCGTACCCGAAGGAGTGGGAGCGCACCATCGAACTGTCCG
ATGGCGGCCGTGCCTTCGTGCGCCCGGTGCGGCCGGAGGACGACGCGCTGTTCCGTGCGT
TCTTCGCCCGCGTCAGCGACGAGGACCTGCGCCTGCGCTTCTTCCAGTCGGTGAAGCACT
TCAGCCACGAGTTCATCGCGCGCCTGACCCAGCTCGACTACGCGCGCTCGATTGCGCTGG
TGGCGATCGAACCGCGCAGCGGCGAGATGCTGGGCGCGGTGCGCCTGCACGCCGATGCCG
ATTACCACCGTGGCGAGTACGGCATCCTGATCCGCTCGGATCTGAAGGGCCACGGCATCG
GCTGGCGGCTGATGGCGATCATGATCGAGTACGCCAAGTGGCTGGGGCTGGACGTGGTCG
AAGGCCAGGTGCTGCGCGAGAACAGCACCATGCTGGCGATGTGCCAGAGCCTGGGCTTCA
AGACGAAGCTGGACCCGGACGACCCGACGGTGATGATGGTGACCCTGCCGGTGCAGCAGG
TCGAGGTGCCCGACGTCCCGCCGGTGGCCTGATTCCTGTAGAGCCGAGCCTATGCTCGGC
TGCCTTGCATCACACGGGCACGCCTGAGCCGGGCATGGGCTCGGCTCTATAGCTTCAACG
CATCGGCTCCACCACCACCGCCGTGCCATAGCACAGCACTTCGGTAAGCCCGGTCATCAC
ATCGGTGGCGTCGTAGCGCATGCCGATAATCGCGTTGGCACCCAGCTGCCGCGCATGCTT
GACCATGTCGCGGTAGGTTTCCTCGCGGGCCTGTTCGCACAGTTCGGTATAGATGGTGAT
GTTGCCACCGAAGAGCGTCTGGATACCGCCGAGGAAGTTGCCGACGATCGAGCGCGAGCG
CACGGTGATGCCGCGCACCACACCGAGGTTGCGCACGACGCGGTGCCCAGGCAGCTCGAA
GGCGGTGGTGACCAGCGCATCATCGAAGCGGAGCGCGGGTGGGGTGGGGGTACCGCTGTT
GTAGGGGTCTGCCATGGTCGCGTCCGTATCGCTGCCTTCTGAGAGTCGAGCCATGCTCGA
CGGGCCGTGCAGCAGTCGAGCATGGCGCGACTCTACAACGCAACCGCCTGTTGCGGCATG
GTTCCGTCACCGTGCTGGCGCGACAATACCCCCATGACCGACCGTATTCCCCTGCTGCTG
CTGCCCGGCCTGCTCAACGATGCCGAGCTGTGGCGCGCGCAGCTGGCCGACCTGGCCGAC
ATCGCCGACTGCACAGTAGGCGACCAGACCCGTGGCGAGACCCTGCAGGCGGTGGCCGAG
GACGTGCTCGCACAGGCACCGGAGCGCTTTGCGCTGGCCGGTTTCTCATTGGGCGGCTTC
GTCGCCCAGCAGATCCTGCGCATTGCGCCGGAGCGCGTGCTGCAGCTGGCGCTGATCGAT
ACCTCGATCCACGCCGATTCACCGGAACGTGCCGAGCAGCGCCGCAGCCAACGTGCCAGC
GTGCGCCTGCCGGGGAAGTTCCACGGCTTCGGCGATGTGCTGATGCGCAGCTACATCGAT
GCGTCGCGGCTGGATGACTACGTGCTGGTGCAGCGCGTGCGCGACATGACCGCCCGCCTG
GGCGCGGACGTGTTCCTGCGCCAGAGCGCGCTGGAACGCCGCGATGGCCATGATGTGCTG
GCCGGCTACCGCGATCCGCTGCTGATCGTGTGCGGCGCGAACGATCGCATCACGCCGCTG
GCGGTGAGCGAGGAAATGCACGCGATGGTGCCGCACTCGCAGCTGGTGGTGGTGCCTGAC
TGCGGGCACCTGGCACCGATGGAGAAACCGGACGAGGTCAGTGCGGCGATGCGTGGGTGG
TTGCTGCAGGGCAGGGGATGATCCCCACCCTCTCGTAGGTGCCGACCTTGGTCGGCACGG
TGTTCCAACGATCGATCAGGGCTCAGTGCCGACCAAGGTCGGCACCTACCTGTAGAGCCG
AGCCATGCTCGGCTCCGGGGAGGCAGCAGCCGAGCGTGCGCTCGGCTCTACAGCACCACT
GCCTCAATCCCAGGCCGGGGCGATGCCTTCCGGGTTGGCCAGGCGATGGCCGCGGTCGAG
CTTGGCGATCTGTGCCATGTCTTCGTCGGTCAGGCGGATCGCTGCCGCTTCCAGGTTGCT
CGCCAGGTTCTCGCGCTTGGTCGAGGACGGAATGACCGAGAAACCCTGCTGCAGCGCCCA
GGCCAGCGCGACCTGCGCCGGCGTGGCCTGGTGGCGTCCGGCAATGGCCTGGATCACCGG
GTCCTTGATCACCTCGCCGTAGGCCAGGCTCATGTAGGCGGTGATGTGGATGCCGTTGTC
CTGCAGGAACTTCACCAGCAGGCGATTCTGCAGGTAGGGGTGGATTTCGATCTGGTTGGT
GGCAATGGCACCGGCGCCGAGGATGCCGATCGCCTTGCGGGTCTGCGCGATGGTGAAGTT
GGAGATGCCGATCTCGCGGGTCAGGCCCTGCGCCTTGGCTTCAGCCAGTGCGGCCAGGTA
CTCCTCCATCGGCACGTCGACCTTGTCGTTCGGCGATGGCCAGTGGATCAGCGCCAGGTC
GACGTACTCGGTTCGCAGCTTTTCCAGGCTGGTGCGCAGGCTGGCCAGCAGCGCATCGCG
CTTGAACGCGGTGATCCAGACCTTGGTGGTCAGGTAGATGTCGTCGCGCGGCACGCCGGA
ATCGGCGATGGCCTGGCCGACCTCGGCTTCGTTGCCGTAGATCTGCGCGGTATCGATGGC
GCGGTAGCCGACCGCCAGCGCGTTGCGCACGGAGTCGATCACGGTCTGGTCTTTCAGGCG
GAAGGTGCCGAGACCGAAGGCGGGGACAGTCATGGGGGCTCCAGCAGAGGGGGAGGGAGG
CGGGAATGTCCACGAAAGGGTAGGCCAGCGGCCGTGTGCATGCCGGCAACGGTGCATTGC
ATCGACGTGTACGACGGCAGGTAGTGGTGGGTGCGGACCGTTGGTCCGCACTGTTCATGC
CGCCACCCGTGCAGCGTTGGACGCGGCCGGCCAGCGGCCGGCACTCCCCCTGTCTGCGCT
CCACGGTAGTGCCGGCCGCTGGCCGGCAACCGGATCAATCAAGCCGCGCGTGCCAGCCCG
CCCTTCGCCGCCGCTGTGGTCGACAGGTCGAACACATCCACCGCATCGATCAGGCGGTTG
GCCTGCTGCTCCAGGCTGCGCGCGGCGGCGCTGGCTTCTTCCACCAGCGCGGCGTTCTGC
TGGGTCGTGCCGTCCATCTGGATCACGGTCTGGCTGACCTGTTCGATGCCCGCGCTCTGC
TCCTGCGAGGCCGCGGAGATCTCGGCCATGATGTCGGTCACGCGCTGCACCGATGCAACG
ATCTCGGCCATGGTGTCGCCTGCCTCGCGCACGCGCTGTGCGCCATGGCCAACCTGTTCC
ACCGAGGCTTCGATCAGTGACTTGATCTCCTTCGCGGCTGCCGCCGAGCGCTGCGCCAGC
GTACGCACTTCGCTGGCGACCACCGCGAAGCCGCGGCCCTGTTCGCCGGCGCGTGCCGCT
TCCACCGCGGCATTCAGCGCCAGGATGTTGGTCTGGAACGCGATGCCATCGATCACGCTG
ATGATCTCGGCGATCTGCCGCGACGAGGTCTCGATCGCGCCCATCGTCGCCACCACCTGG
CCGACCACGCTGCCACCGTGCGAGGCGACCGTATGGGCGCCGATCGCCAGCTGGTTGGCC
TGGCGCGCATGTTCGGCGTTCTGGCGCACGGTGGAGGTCAGCTCCTCCATCGATGCCGCG
GTCTCCTCCAGGTTGGCCGCCTGCTGCTCGGTGCGGCGCGACAGGTCATTGTTGCCGGCG
GCGATCTCCGCGGCGGCGGTGTGGATGTTGCCGGAGGCGTGCTTGATGTCGGTGACGATG
GTGGCCAGCTGCGTGGCGGTGGTATTGGCATCGCCGGCGATACGGGCGAACACCCCCTGG
AAATCACCGTGCATGCGTGCGCCGAGACGACCATCGGCGATGGCGCGCAGCATCGTCGAG
ACTTCGCCGAGGTTCAGTTCGGTAGTCTGCATCAGGCGGTTCAGGCCTTCGACCATTGCA
CGGAAATCATGCTCGAAGCGGGCACTGTCGCCGCGCTGGCTGAAGTCTCCCGCGCCGGCA
GCTTCGGCCAGGCGGCGGATCTCGCCATTGATCAGGCCGAGGTTGTGTTTGGCCATGTCC
AGCGCTTCGGTGATCACGGCCTTCTCGCCGGGCAGGCGTTCCATGTCCTGGCTGAGGTCG
CCGACCGCGTAGCGGCCCATGATCGAGATCGCGCGCATCTTCACCCGGATGTGCGCATCG
ACCAGTGCGTTGCAGTCGGCCACCATGGTGCCGAACGCGCCGGGGAAGGCAGCGGCGTCC
ATGCGATGGCTGATGGTGCCGGCTTCGTGCGCCTGCGCCATCGCGGCCTGTGCATCCAGC
ACGCTGCGCAGCGTGGATTGCACCGCCTGCATGGCCTGCGCGAGGCGACCGATCTCGTCG
CGGCTGCGCACCTGTACTGCGTGCTGCAGGTCACCGGCGGCCACCGCGCGCGCCGCTGCT
TCCACTGCCAGCACCGGCTGCACCACCGCACGCCGCAGCCACCAGGCCAGACCGATCAGC
AGCAGCACGGCGGCCAGCACGGTCAGCGCCGCGCACAGCAGCAGGGTCTGCCGGGCCTGC
TGCGAACGTGCCGCCAGCGCCGCTTCAGCCACCTGCGTGGCGTGCGTGCTCAGCGCATCC
AGAGCCATCGCCACCGGGCGATCCTTGCCGCGCACCAGGTTGTCGCCGGCCGCGGGATCG
TAGCCGGCCGCGGCAAATGCCTGCAGCGCCGCGTGATAGTCCTGCTGCAGCTGCGCGTGC
AGGCCAACGAACGCCTGCGCCAGCTCACGCGTGCGCGGGTCCGGGCTGGTGGCCAGACCC
TTGGCCAGTTGCCCGACCAGGCGGCCTTCGCTGTCGAAGCCATCCAGGTGGCGTTGGCGC
AGCGCATCGTCGTGCCCGCGCAGCAGCACGTTCTTCCATTCCTGCACCTGGCCACGGAAC
TCACGCTGCAGGCGTTCGGCATCGCGGCTGTGCGCGACTTCGGGCGGGACCTCGGTGGAC
AACTTCAACCAGGCGGAGGCCAGGCCTGCCAGCGCGCACAGCAGGACCACGGCCAAGCCA
ACAGAAACCGCGCCGAGCAGCTTGGACTGCAGGCGCGGAGCACGGACAGACGCATTCATC
GGGAAGCACTCTCGGGAAGGGGCAATGCGGTATCGACCCGCTACGCTTCCGCTGAAGTGC
GACGAACATCACATTAGCGTTTCGTTTAGTGATGTGAAGGAAGTGTTTCATAGGACAAAT
GTGTCCATATGGAACAAATACGGACCCTGGACAGGGGATATAAATGTAACTAATGTAGTT
ACATGAAATCCGCGAACCCGCTCTCTGACGCCCTGCACGTGATGGCGCATCTGGTCGGCC
AGGATGGCCCGCGCACGTCCGGGCAGCTGGCGTCCTGCCTGCCGACCCATCCGGTGGTGA
TCCGCCGTCTGCTGGCGCAGCTGCACAAGGCCGGCCTGGTACGCAGCACCCGCGGTCATG
GCGGTGGCAGCCAGCTGGCCCGCGACGCTGCAACGATCACCCTGCATGACATCTACCTGG
CCGTGGGCGCACCACCGCTGGTGCAGGTCGGCGCCCGCGACGCCGGCGGCGGCTGCCCGA
TCCAGCAGCTGGTCAACAGCGCGCTGCTGGAGGGAGCACGCGAGGCACAGCGGTTGCTGG
AGGCGCGCCTGCGGGCGACCACGCTGGACCAGCTCGGCGCCGACTTCGCCCGCCATCTCG
CCCATCACCGTTCCCTGGAAGGTCCTCATGAATCCTGATGTGCTCATCGTCGGCGGCAGC
TACGCCGGCATTGCCGCCGGCCTGATCCTGGCCCGCGCCCGGCGGCCGGTCACCGTCATC
GACGCCGGCTCGCCGCGCAACCGCTTCGCCAGCCATTCGCACGGGGTGCCAGGGCTGGAT
GGCATCAGCGGCGCCGAGCTGCTGAAGACCGCGCGCCAGCAGCTGCTGGATTACCCCAGC
GTGCGCTGGGTGCATGCCGAGGCTGTGCAGGCCAACGCCAGCGCAGAGGGCGTGGAAGTA
CGTACCGCCGATGGCCAGGTGCTGGCCGCGCGCAAGCTGCTGCTGGCCAGCGGTATCGCC
GACCAGCTGCCGGAACTGCCCGGGCTGGCCGAGCGCTGGGGCAGCACCGTGCTGCACTGC
CCCTACTGCCATGGTTACGAAGTGGGTGGCGGCGCCATCGGCCTGCTTGGCGGCCATCCG
ATGTCCGCCGGCAAGGCGCCGCTGTTTGCCGACTGGGGCAATGTCACCTTCTTCAGCCAG
GGCCTGCCGATCACCGATGAGGAACGGGCTGCCATGCAGCAGCGCGGCGTGCAGATCGAG
ACCTCGCCGGTGCTGGGCGTGCAGGGCGACCAGCCGACCTGGCTGGAAGTGGAGCTGGCC
GATGGCCGCCGCATCGCCCAGCGTGCGCTGTTCGTACCGGCCACCCAGGCGATGGCCACG
CCATTGGTGCAGCAGCTTGGCTGCACCTTGGTCGAGAGCCCGCTGGGGGTGCTGATCGAG
GTCGACATGATGAAGCAGACCTCGGTGCCGAACGTGTATGCCGCAGGCGATGCGACGACG
GTCGGCAACATCACCCTGGCCATGGCCGAAGGCGTGCGCGCGGGCATCGGCGTGCATCAT
GCGCTGGTGGCCGAAGACAGCGTGCCGCGCTGAATGTGCCGGGGTCAGATCCCTTTCGCA
GAAAGCGATCTGACCCCCGACGCGACGTGCTGCTCTGGTAGAGGCCGGCCTTGGCCGGCA
CCGCTCCGTTACCCCTTCACGCACAGCACCTGGCGCAGGGTGTGCACCACCTCGACCAGG
TCCAGCTGTGCGGCCATCACATCGTCGATCGACTTGTACGCGGCCGGTGACTCGTCCAGC
ACGCCGCTGTCCTTGCGGCATTCCACGTGCGCGGTGGCCTCGCGGTGCTGGGCCAGCGTG
ATCTGCTGGCGCGCCGTGCCACGGCTCATCACCCGGCCGGCACCGTGGCTGCAGCTGTGG
AAGCTGTCGGCGTTGCCCTTGCCGCGCACGATGTAGCTGCGCGTGCCCATGCTGCCGGGA
ATGATGCCCAGCTCGCCTTCGCGCGCACTCACCGCCCCCTTCCGGGTCACCAGCAGTTCC
TGGCCGTGGTGCGTCTCCTTCTGCACGTAGTTGTGGTGGCAGTTCACCGCCATCGCTGCC
AGCTGGAACTTCGGCAAGCGGTGGCGCATCTCGGCCAGCACGCGCGACATCATCGCCTCG
CGGTTCTGCTGGGCGTAGTCCTGCGCCCACGACACGGCTTCGACGTAGTCATCGAACAGC
GGCTCGCCTTCCATGAAGAACGCCAGGTCCTTGTCCGGCAGGTGGAAGCCGAGCACGCGC
CGGGCCAGTTCCTCGCGCGCCTTCTCGATGAAGTAGGTGCCGATCAGGTTGCCGGTGCCG
CGCGATCCGCTGTGCAGCATCACCCACACCGTGTCCGTCTCGTCCAGGCACAGTTCGATG
AAGTGGTTGCCACCACCCAGCGTACCCAGCTGGCGGTCGAGCTTGTCGGTGCGGATTCTG
CGATGCCTGTCCTTGATCTTCTCCAGGCCGGCGGCCAGCCCGGACTGCACCAGCCGGGTG
TGGATGCTGTCGGGCATGCGGTGATGCTCGCCGCCGCGTCCGTTGCCGACCGGAATGCTG
CGCTCGATGCTGTTGCGCAGCTGCCGCAGGTCGTCGGGCAGGTCGTTGGCGCGCAGCGTG
GTGCGTACCGCCGCCATGCCGCAGCCGATGTCGACGCCGACCGCGGCCGGGATGATCGCA
CCGCGGGTCGGGATCACCGAGCCGACGGTCGCGCCCTTGCCCAGGTGCACGTCCGGCATC
ACGGCCACCCACGGCCCGACGAACGGGATCGCGGCGATGTTGCGCAGCTGCTCATGCGCC
TGCGCTTCCAGCGGCACACCGTTGACCCAGCCCTTGATCGGCGTGGTGCCCTCGGCGTGC
AACCATTGATAGTTGTGTTGAGTGTCCATGTCTTCGTGTATGTCCTTGATGGGCCGGCGG
CGCGTCCCTGCGCCGCCGCTACCCCCTACCTGATCGTCACCAGCTGCTTCAGCACGCCAT
CCAGGCCGCCGAACACGGTGAGCGTGTCGATCTTCTCGGTGACCTTCTCCAGTGCCTCCA
GCTCCTTCAAGCGCATCAGCACCGGGTTGTCCTCGATCAGCTTTGCGGTGTTGAGCTGCG
AACGCGTGGCGTTGGCCTCCTCGCGGCGACGGATCACGCTGGCCTGGGCCTGCTTCTCGG
CCAGCACCACGCCATTGAGGATCTCCTTCATCTCGCCCGGCAGGATCACGTCCTTGATGC
CCACGCCGAGCAGCCGCACGCCGTGGCCCTCGATCGCGGCCTGCACATGGGCGGCGATCT
CGCCGTCCAGCGCCGCCTTGTCGCCCAGCAGCTCGTCCAGGCTGCGCGCGGCAATCGCCT
GGCGCAGGCCGAACTGCAGCTGCCGGTAGACGAACTCATCGGCATTGCTGAGCGTGCGGT
GTGCACGCACCGGGTCGATCACCTGCACGGTCGCGGCCAGGTTCACCCGCAGGGTCACCT
TGTCGCGGCTGAGCAGCTCCTGGCCGGACACGTCCAGCGAACGTGCACGCAGTTCCACGC
GCTCCACCGACACGTTGCCGTTGAAGTTCCAGAACGCGTGCAGGCCGGCGTCCAGCGTCT
GCCGCAGCGTGCCATCGATGAACAGCAGGCCGACCGACTCGCTTGGCACGGTGCTGATCA
CCGCCACACGCGGCAGCACCCCCAGCTGGCCCAGGCGTTGCTGCACGTCCGCCGGGATGC
GCGGCTCGTCACCCAGCGCCATCACGCGTACCTGGGTGTCAACCGAACCCCGCCAGTACA
GGCGGCGGCTGCCCGGCGGCAGCACTTCATCGATGCGGCCGTTGCGCAGCAACAGGCCGA
CTTCGGTGGCGCTGACATTGGCCAGCACGAAGTGCGTGTCCAGCGTCGCGCCCAGTGCCT
CGATCAGGCTGTCCTGGTCGCTGCCGGTATAGGCCGCGCCCTTCGATGCGGTGTGGATGT
CCACGTGCGGGCGGCCGCCGAACGGCGACAGGCGGTGCACGCCCGGCAGCAGCATCTGCT
GGAAACGACGGTTGCGATACACCAGGCCGCGCTCGCCGTCGCCGATCACGACCTTGATGG
TCCAGAACATGGGAGTCTCTCCTTGTATGGCTCTGGTGGTTCGACCCGTTGCGGATGAAT
CGCCATGACCCGGGTCGATCAGGTCGTGGCGCGGCCGCCTGCACACCACGTGCAGGCAGC
GGAAGAGGGCGGCCATCGGCGGACGGTCCGCGCGCGGAGCCTTCGGTGCGCCGGCAGTGC
TGCCATCGCCGTTCCCGGCAGGCAGCACCGGGGCGGAACGTGGCTGGCAGTGGCGGCGGG
CCGGGGCCCGGCGTGCGGTCCGTTGCCTTCCACGCCCCGCCCGAAGGCGATGGCGGTGGA
CGGCGACGATGGCCGCTGGGGCTTGCGCCCCGGGTGTTGCTTCAAGTCATGACGTGACAG
GTCATGTGGTTTGGAGTGGGAGTCGAACCCACGACAGACGGAATCAGGATCCGTTGCTCT
ACCCTGCTGAGCTATCCAGTTGGGGACCGCGCGGAATCGAACCGCGTACCGGCGAACCGG
CGCCTGCCTCCAGCAGGCGATCCAGGCGATGGCATGTCCGCGACCTCCGGCATACGCCAC
GGCAACGCCGCGCGCACCAGCCCGTGATGGAAACGGGACCGTTGGAGAATCGAGGGTGCA
GGCCACCGACATTATCGACGAGCGATAATGTTTTGATGCGATGCAGATAATGTCCTGGCG
CAGCCGATCGCGCGAAGTAAATCCTTCGGCGGGGCGGGAGAAACCTGGGTCAGTGAGCGG
CGGGTTGCCGCGCGGGGTGCAGTTCTGGCATCGCGGGTCCTTGTGCCGACGCAAACGAAA
ACGCCCCCGGGACTTGCGTTCCGAGGGCGTCGTCAGGCCTCGGAGATCGGGGTGGCCGAT
CTCCGCAGGGCGGGTATCAGGCCGTTCTCAGCTGGTCTTCCTTGCCGAACGCGCGCGCCA
GCCCGTCCATGCGCAGGCATGGCAGCAGTTTGGCGATGGCGACGGAATGCGCGTTCAAGG
GAAGTTTCCAGTGGTTGTTGAAACGAGGTGCGCACGATAAACCACGATTTAGTCGCGTGC
AACCATTTTGTTCAATTGTTTTCTTCGGCACGTGGGCAATGCCGGCCGGCGGCCGGCACT
ACCGGGCCTCACGCTTCGGCGCTGGCGGCGTCCAGCTGCGCGACATCCTGAACGCTCAGC
GACACGTTGGCCGCTGCCAGCAGATCGTGCAGCTGTTCGACGCTGGTGGCGCTGACGATC
GGCGCGGTGATCGACGGCCGCGCGATCTGCCATGCCAGTGCGATCTGTGCGGCGCTGGCA
CTGTGCTTGCTGGCCACGTCATCCAGCGCCTGCAGGATGCGCAGGCCGCGCGGGTTCAGA
TAGCGCTTCACCACCGTTTCGCCACGTGCCGGGCTCTTGGCCGCATCGGCCGGTGTGCGG
TACTTGCCGCTGAGGAAGCCACTGGCCAGGGCGTAGTAGCCGATCACGCCGATCTGTTCG
CGCTGCACCAGCGGTTCCAGCTCCTTCTCGTAGCCGGCACGGTCGTACAGGTTGTACTCC
GGCTGCAGGGTTTCGTAACGCGGCAGCTTGTAGTCGGTGGACACCTTCAGCGCATCGGCC
AGGCGCGTGGCGCTGTAGTTGGAGGCACCGATGGCGCGCACCTTGCCGGCTTCGATCAGG
CGGCCGAACGCGGCCAGGGTCGCTTCCAGTGGCGTCGACTCATCATCCTCGTGGGCCTGG
TACAGATCGATCACGTCGGTCTGCAGGCGGCGCAGCGAATCCTCGACCGCCGCATTGATG
TTGTCCGGGGTCAGGCCGGGGCGTTCGGCCCATTTGGCCACCTTGGTCGCCAGCACCACC
TTGTCGCGCTTTCCGCTGCGCGCGAACCATTTGCCGATCAGCGTTTCCGATTCGCCGCCG
GTGTTGCCCGGCACCCAGGCCGAATACACATCGGCGGTGTCGACCAGGTTGAAGCCGGCG
TCGACGAAGGCATCGAGCAGGGCGAAGCTGGCCTTCTCATCGGCGCTCCAGCCGAACACG
TTGCCACCGAAGGCGAGCGGACGTACATGCAGGCCGGAACGGCCCAGTTCGCGGGTTGCC
GTCATGGGCACGGACTCCTTGGGGGAAGTGCTCCAGAATAGAACGCGTAGTGTGACCGTG
CTGCGGCGGCGACCACAAAACAGTGTTCCGCGATACGCACGCGGCTAACGTTTTGTGAAC
ACCTGGGGCGCCGCGGCTGCTAGTCTCGCCGCATCTTCCGCTGGAGTCGCTCCGATGATG
CCTGCTTCGTCCCTGCGTGGTTGCCGCCTGCTGCTTGCTTCGGCCCTGCTTGCCGCTGTT
CCCGCGTTTGCCGCACCGGCCACGGTCGCGCCGACGAAGATCCAGGTGTCGCCGGCCATC
GACGCGGCGGTGAAGGCGCCCACCCGCGATGCCAACAACGTCAAGCGCGACGGTTTCCGC
CACCCGGCGCAGACGCTGTCGTTCTTCAAGGTGACGCCGGAAAAGACCGTCATCGAGATC
ACCCCCGGCAACGGCTGGTACTCGGAGATCCTGGCGCCGCTGCTGCACGACAAGGGCCAC
TACGTTGCTGCGGTGGTCGATCCGATGACGGTGCCCGAAGGCCGCGGCCGTGACTACCAG
CAGCGCAGCCGCGACAGCCTGGAAAAGAAGTACGCCGCTGCACCGGCACAGTTCGGCAAG
ACTGCCGTGGTGGCCTACGATCCGGCCAAGCCGGTGTTCGGCCCGGCCGGTTCAGCCGAT
GTGGTGCTGACCTTCCGCAACGTGCACAACTGGCGCAAGGCCGGCCAGGCGCAGGGTATG
TTCCAGGGCTTCTTCAACGTGCTCAAGCCGGGCGGCGTGCTGGGCGTGGTCGAGCACCGC
GCCAAGGCCGACGTGGCCGACGACGATGACACCGGCTATGTCGGCCAGCAGCAGGTGATC
GCGATGGCCGAGGCCGCCGGCTTCAAGCTGGACGCGCGCAGTGAGGTCAACGCCAACCCG
CGCGACACCAAGGACCACCCGAACGGCGTGTGGACGCTGCCGCCGACCAACCAGCACGAC
AAGGCCGATGATGCGAAGTATCAGGCGATCGGCGAAAGCGACCGCATGACCCTGCGCTTC
ATCAAGCCGTAAGAGGGGTGCCGGGCTGGCGCATGCTGACTCTGTAGAGCCGAGCCCATG
CTCGGCTGCTGTTGCGTTCCGCCGTGCTGTGCGCGATGAGCCGAGCATGGGCTCGGCTCT
ACAGCCGAGTGGCGCGTGGCGCGGCATGGGACAATGCGCCACCCGCTGACTGCCGTGCCC
GCAATGCTGATCGCCTTCAACAAGCCCTTCAACGTGCTCTGCCAGTTCACCGACCGCAGC
GTACCGCCGCGGCCGACGCTGGCCGGGTTCGGCCTGCCGCCGCGCGTGTATGCCGCCGGT
CGCCTGGACCATGACAGCGAAGGCCTGCTGCTGCTGACGGATAACGGCACGCTGGCGCAC
ACGTTGACCGACCCGAAGCACAAGGCCGACAAGACCTACTGGGTGCAGGTGGAAGGCACG
CCCAGCGATGAGCAGCTGCAACGGTTGCGCGATGGGGTGGAGCTGAATGACGGGCCGACC
TTGCCGGCGAAGATCGAGCGCCTCGATCCGGCGCCGTCGCTGTGGACACGCGATCCGCCG
GTGCGCTTCCGCAAGACCGTGCCCGATGCCTGGCTGGCGATCACGATCCGCGAGGGCCGC
AACCGCCAGGTGCGGCGGATGACCGCGGCAGTGAACCTGCCAACGCTGCGGCTGGTGCGG
GTGGCGATGGGGCCCTACCGGCTGGACGACCTGCAGCCGGGGCAGTGGCGGCAGATCGGT
TGAAACAGAAAGGGCCGGATACCTCGCGGCATCCGGCCCTCTCGTAGCTGGTAGGGTCAG
AGCCCTTCCTGCGGAAGGGGTCTGACCCGGGCAGCTTCACGCGTCGCTGCCGATATCGCT
GTGCTCGTCCACCACGGTGTCGTTGCGGCGGTCGCGTGCGTTGATGCGCTGCGCCTGCCC
ATTCACCACGTGGCCATTGGCAGCCTTCTTCTTCTGCTGCTTGCGGTACAGCGCATAGCC
CAGCAGGCCGACGCCGACGGCAGCCGCGGCAATGGTCACGGCCGGGTTGCGGCGGGCGAA
CTTGGTGGCGACCTTGCCGCCGGTCTTCACTGCGCCGAGGGCGGCGCCGGTCTTGATCCA
GTCCGCGTTGCGCAGGCTGCCACCGGCGCTCTTCAGGCCATCGCCGGCGGTGTGGGCCAG
CTCCAGGGCGCGCTCCAGAGCGCGGTCGGTGATTACGGTCAGCTTGCTCATGCGGGGGTC
CTTTGCCTCGGGTCGAAGTCCAGTGTCGCGTGTTGCCCGTAAACGGTATGTCAGTCGGGG
ACGCACGTGGTGTGACTTTACCGCAGCCATTCAGGATCAGGCAGGCTCCGCACCCGGTAG
TGCCGGCCGCTGGCCGGCAATGCTCTCCGCCTGGTGCCAGAGGGCTGTCGGCCAGCGGCC
GGCACTACCAATCAGGTTCCGCGCGGCTTGGCCCGGTGCGTGGCCGTCGCCGTCCACGGA
TCATCCGGCCATGGGTGGCGCGGGTAACGGCCCTTCATCTCCTTTTTCACTTCGGCGTAG
GTGCTTTCCCAGAAGTTGCGCAGATCCTGGGTGACCTGCAGCGGGCGGCCGCCGGGGGAG
AGCAGGTGCAGGGTCAGCGGCACGCGGCCATCGGCGATGCGCGGCGTGTCGGCCAGGCCG
AACAGTTCCTGCAGCTTCACCGCCAGCACCGGCGGCAGCGGATCGCCGCTCTCGCTGTCC
AGCGCATAGGTGATCGGCCGCTCCAGTCCGGACGGCACGGTGATGCGGGTCGGCGCATGA
CGCTCGACCAACTGCCGTTGTGACCACTCCAGTGGCGATTTCAGCGCCTCGCCGAAGCTG
GATTCATCCAGCGCATCCAGTCGCGTCCTGCCGGCGAACGCGGGCTGCAGCCATTGTGCG
CGCGTGGCCAGCAGGGCATCGTCGCTGCAGTCGGGCAGGCCGAGCTCGGGCATCCAGCGC
CGCAGCGATTCCACCCGTGCCTGCCACTGGCGCAGGCCCTCGGTCCACGGCAGCGCCTGC
AGGCCGAGCTCGGCCACCGCATCGGTCAGCGCCTGCGCGGCGTGCTGCGGATCGACCCGG
CCGGCCGAGCGGCTGTCCAGCACGATCCGGTCGAAACGGGTCTCGCGCAGCGCCACCAGG
GCGCGTCGCTCGCTGTCCCAGCGCACCACGTCTTCGGTGACGAAGCGCTCCGGCCATGCC
TTGCGCAGCTGGCCTTCATCCACCGGTGCGGCACGCAGCAGCAGCGCATCGCGCGCCTCG
AAGCGCAGTTCGCTGGCCACCAGCCACGGCTCACCGCGCAGGTCACTCAGTTCGTGCAGG
CGCGCGCTGCGGCCATTGGCCAGCAGGTAGCGCAGCGGATCGCCGGGATGCTGGAAACCG
ATCCGGTCGGGAAAGGCGTGTGCAAGCAGATCGCCCAGTTCGTGCGCCTCGATGCTGGCC
GGCGGCGCAGCCTCGCAGCGCAGGCGGCGACGCCACTGCTTGGCGGCGGCATCAATGGCG
GCCAGCCCGCTGCGGTTGGCATCGCCCGGCGCGCGGCCAGTGCGGAACGCGGCCAGTGCG
CGCCAGCGGGCCGCCAGCGCGTCACCGCCCTGGCGCAGCGGGTCGCGCGCTTCCAGCAGG
GCGGCCAGATCGGCGGCCAGCGCCTGCGCGCGGGCATCGGGCGCTGCCAGCAGCATCGCC
GCCATCCGCGGGTGCGTACCCAGCGCCAGTACACGGCGCCCGAGTGCGGTGATCGCGCCC
GAGTCCGACAGTGCACCCAGGCGTTGCAGCAGTTCGCGCGCCGCACCCATCGGGCCGGCC
GGTGGCGGGTCGAGGAAGCGCAGGTCGCTGCTGCCCCACGCGGCCAGTTCCAGCGCCAGT
CCGGCCAGTTCCACCTGGTCGATCTCCGCGCGGCGCTGCGGCTCCAGCCGCTGCGACTGC
GGCCACAGCCGCCAGGCCACGCCCTCGGCCACGCGACCGGCACGGCCCGCGCGCTGGTCG
GCCGACGCCTGCGCGATGGCCACCACGTCCAGCCGGGTGAAGCCGCTGTTGGGGTCGTAG
CGCGGCTCGCGCGCCTGGCCGCTGTCGATCACCACGCGTACGCCGGGCAGGGTCACCGAC
GACTCGGCCACGTTGGTCGCCAGCACCACGCGACGGCGGCCATCGCTGGCGGCCTGCAAC
ACGCGCGCCTGTTGTTCGACCGGCAGCTCGCCATGCAGCGCCAGCACCTCGACGTTGCCA
TCGAGTGACTCCTGCAGGCCGGCCTGGACGCGCGCGATCTCGCGCTGGCCGGGCAGGAAC
ACCAGCAGGTCACCGGGGTGCTCGGCCAGTGCCTGCTGCACCGCGCGGCGCACCTGCAGT
TCCAGGGCTTCATCGCGGCGCGCCGGGAAGTGGCTGATCGCCACCGGATAACTGCGGCCC
TCGCTGCTCAGCCGCGGCGCATCGAGGAAGCGTGCCAGCCGCTCGCCGTCCAGCGTGGCC
GACATCACCACCAGGCGCAGGTCGTCGCGCAGCTGCGCCTGCACGTCCAGCGCCAGCGCC
AGGCCCAGATCCCCACTGAGATGGCGCTCGTGGAATTCATCGAACAGGATCGCGCCGACG
GTTTCCAGCATCGGGTCGTCCTGCAGCATCCGGGTCAGGATGCCCTCGGTGACCACCTCG
ATGCGGGTGCGCGCGGATACCTTGTTCTCGAAGCGGATGCGGTAGCCGACCGTGCCGCCG
ACCTCCTCACCCAGCTGCCGTGCCATGAACAGCGCCGCGCTGCGCGCGGCGACCCGGCGT
GGTTCCAGCAGGATGATCTTGCGGCCCTGCAGCCACGGCGCGTCGAGCAGCGCCAGCGGC
ACCTGGGTGGTCTTGCCGGCACCGGGCGGGGCCTCCAGCACCAGCCGTGGTTGCACGGCC
AGCTGCTGCTGGATCTGCGGCAGCAGCGGGGAAATCGGGAAGAGCGGGGCGTTCATATGC
AAAGGATAAGGGGCCACGGCAGGCGCAGGTACAATGCGCGGGCACTTTTCCCCCGCGATG
ACCATGCACCTGATCGATATCGGCGCCAACCTGACCCACGACTCCTTCGACCGCGACCGC
GATGCCGTGCTGGACCGCGCGCGCCAGGCCGGCGTGGTGCAGATGGTCATCACCGGTGCC
AGCCGCGAGCACTCGCCACTGGCCCTGCAGTTGGCCCAGCAGCACCCCGGCTTCCTGTAC
GCCACCGCCGGCGTGCACCCGCACCACGCGGTGGAATACACCGAGGAATGCGATGCCGAA
ATGCGCGCGCTGCATGCCCACCCGGAAGTAGTGGCGGTGGGGGAGTGCGGGCTGGACTAC
TTCCGCGATTTCTCGCCGCGCCCGGCCCAGCACCGCGCGTTCGAGCGCCAGCTGCAGCTG
GCCGCGGACAATGGCAAGCCCCTGTTCCTGCACCAGCGCGATGCGCATGCCGATTTCATG
GCACAGATGAAGAACTTCGAAGGCCGCATCGGCCCGGCGGTGGTGCATTGCTTCACCGGT
GAGCGTGACGAGCTGTTCGACTACCTGGACCAGGACTGGTACATCGGCATCACCGGCTGG
CTGTGCGACGAGCGCCGTGGCGCGCACCTGCGCGAACTGGTGAAGAACATCCCGGCCAAC
TGCCTGATGATCGAGACCGACGCACCGTACCTGCTGCCGCGCACGCTGAAGCCGATGCCG
AAGGACCGCCGCAACGAACCGATGTTTCTCTCGCACATCGTGGAAGAACTGGCGCGTGAC
CGTGGCGAGGACGTGGCAGTGACCGCCGCGAATGCAACGGCCGCGACGCGTACGTTCTTC
CGCCTGCCCGGCACTACCGGAGCAGGTCGCGCAGGCCCTCACGGTAGCTGGGGAACCGCG
GCGCCCACGCCAGTGCTTCACGCGTGCCACGGCTGTCGATGCGCTTGTTGCTCTGGTAGA
AGCGTCGCAGGGTCGGGCTGAGTGCAGGGTCGTCCCATGCCACGGCAGGTGGCATCGCAA
ACCCGCCCAGCTGCGCGGCGAAGGCCAGTACCTCCTGCGGCGGTGCCGGCTCGTCATCGG
CCGGCAGATACAGGCCATCCACGCACGGCCGCTGCATCGACGCGATAACGACCGTCACCA
GGTCATCCACGTGCAGCCGGTTGAATAGCAGCCCGGGACGCACTACGTGGCGGGCACGTC
CCTGCGCCAGCTGCAGCAGCGCATTGCGCCCCGGCCCGTACAGGCCGGGCAGGCGGAACA
CTGCCGATGCGATGCCGCGTTCTCCTGCAAGCGCACGCCATTGCGCTTCGGCCCGCAGGC
GCTGCACGCCGGCTGCTTCAGTGGCATCGGCTGCGCTGCGCTCGTCGACCCAGCCGCCGG
CGCGGTCGGCATACACCGAGGTGGACGACAGATAGCCCACCCAGCGCAATGCCGGGCTGG
CCAGCAGCGCGGGCAACAGCAGGCGCAGTGCAGGATCGCCATCGGCATCGGGTGGCACGC
TGCACAGCACGGCCTCGGCCTGCGCGATCTCATCGAGCAGGGCGGGCGATGGCGTGGCAT
CAGCACCCAGCGGATGGCGACGCAGACCATCGCGTGGTGCCGATGCGGGATCGCGTACCG
TGCCGGCGACGTGTGCGCCCAATGCCTGCAGATGTCGGGCCAGCGCACAGCCACTCCAGC
CCAGCCCGAGGATCAGCACCCGCGAGGGCGATGCACTGGCGGCGGAGATGATGCTCACGC
GCCGCGCAGTGCCTGGTAGGCCTGCAGGCTGCTGTAGGCGACCTGCAGCAGCAGGGCTTC
CTGGTCGGCCTTGCGCGCGCGGGCCAGCATGTCGCCGACGATCTGTTCGGCCTCCACCTG
TTGGCCGGCTTCCAGGTCACGCAGCATCGATGCCTTCAATGCCGAGCCGGCCTGGGTCAG
GGTGCCGCGCGCGGTGTCCTGCGCGGCCTCGGGAACCGGTTCACCGGCGGCTTCGGCCAC
GGCCAGGCATTCGTCGTACAGGCCGCGCACGATCGCCTCGCCATCATCGGTGGCAACGAT
GGTGCCGATGTCGGCGCGCAGCAGGCAGGTCGCCGCCGCCAGCGCGGTCAGGAAGGTGTA
CTTGATCCATTGTTCCTGGCCGATGTGTTCGCTGGCCAGGTGATCAAGATGGGCCTGCGC
GCAGACCGCAGCGAAGGCGCGCACGCGCGCCGAGGCCGCGCCGCTGTCGCGCTCGCCGAA
GGTGAGCTTGGCCGGTTTGCCCAGGTGCAGCACCGCACCGTCGGGGGCCTTGGTGGCGCT
GATGAAGCACAGGCCGCCAAGCACGGCGTCGCGGCCGAAGCGCGCGTCCAGTGCGTTGTA
GTGATGCAGGCCGTTGAGGATCGGCAGCACGGTGGTGCCTGCGCCCACGGCCGGGGCAAT
GGCGTCGATCGAGCTGTCCAGGTCGTAGGCCTTGCAGCTGAGGATGATCAGGTCGAACGG
CTTCTGCGCGGCCAATGCGGGCAGTGCATCAGCGGTGACATGCTGCACGGGGAAGCTGGC
ATCGCCGAGCGGGCTGCGGATGACCAGGCCGTCGCGATCCAGCTGGGCGGCGCGCGCGGG
GCGCACGAGGAAGGTCACGTCCACACCGGCCTGGGCCAGGCGACCACCGAAGTAACCGCC
GGTACCGCCGGCGCCGAGGATCAGGATGCGCATTGCACGTTCACCGTGTTCTGGGGAATC
AGGATTTCGATTGTGCCGGAGATCGCGGCCAACGGCGGTGCCCCTCGTGGTGGTTCGCGG
GAAGCACGGTTCAGTGGGGTTGGCCGGGTGCGGCCACCACGGAAAACAGATCAGGAGCGG
AAGCGGGCCGCTCGCTGCGCGAGCGCGTGTAGAACCGCGCTCAGGGCAGCTGTTCGCTGA
AGCCTTCGGTGTATCCCAATAGAAGCGCGGTGCGGGAGGACAGCGTTGCAGCCAGTTGTG
ACCAGGTGTCGTGCGTTCCGGCAGCGTAGACGCGCTGCAGGTCCGCGACCAGAGCGTCCG
CTTCCGCAGGCGACGGCGCGCTGTCACGCTGGAAGCCCAGCCACGATGCGCCAAGCCCGA
ACAGGCGGTAGTCGTGGTGCTTTTGCAGGTGCCGGATCAGGGCGTGGTTCTGGAAGATGT
TCCAGTCCGCGCTGAAGTAGCCGTTGGGCAGGGCGGCGATCAGCAGGTCGTCACGATCCA
CGGGCACCTGTTGCACGCAGACCACCTCGTCGACGATGAGATCCGGTGCGGCATTGGCCG
CGACCAATGCCTCGATGTCTGCGTCATTGCACATCAGCGTGCCCGCCAGCGTGCTCCATT
CCAGCCGATGCGTCGAATGCTCAAGCTGCGCGACCACATGCGCCAGCAACCGCCCGCGTG
CCGCCAACGCATCGTCGGGGGTTGCCGGGTCTTCGTCCTCGTAGAGCGCGATGCGCGCGT
CGTCTGATGCGTGCATGCTGGTGTAGCGGCACTGGCCGGCATCATCGAGCGTGCACAGGT
AGCGATACCGGGGATCAGCCGCGTGCCGCGAGGCCAGGTATTCCAGCACCTCATCCAGCG
TGGGTGAATCGCCCAGCAACGCATGGCTGAAGGCATCGATGGGGCCGTCCGACACGGCTT
TGTCCAGCGCAATGGAAGTGATCTTCATCGCCACAGCCTAGCTGCAATTCCGAACGAGAA
AAGCGGAACATCGGCTTTGCCGTGAAAGCTCCATCCACGCATGGCGTCGATCCATCGTGT
CGACCAAGGTCGACACCTACCAGCAGCAGCGGAGAACGACATCCCGGCAGATCGCCGGAA
TTTGTCGAAGGCGGGGTGGGGCCGATTGCGGGGGTGTCCGCGGCATGGATGCCGCGGCCA
AGCCCCCAGGGATGGGTTTACGGCGTCCCCCGCAATCGGACCCACCTCGCCAACCCAAGG
AATGCCAGCTTTTGACGTTGCCGTTGAAGTTGACGTTGATTCGGCGGGTGCAGGGCCGCA
GGCCCTGCAGGCCACCCTTAGCTGCGCATGCCCACGCCACGGCGCAGCAGCCACAGCGCC
AGCGCCGTCAGCGCCACCACGAAGCCGATCATCAACCCATAGGCCACCGGCAGCGGCACA
TCGCTGCTGCCCAGCAGGCCATAGCGGAACGCATTGACCATGTAGAAGATCGGGTTCGCG
TGCGTGGCCGCTTCGGCCCAGCCCGGCAGCAGCTTCACCGAATAGAACACGCCACCCAGG
TAGGTCAGCGGGGTCAGGATGAAGGTCGGCACGATCGCCACGTCGTCGAACTTCTTCGCA
TACACCGCATTGATGAAACCGGCCAGCGAGAAGATCGTCGCGCCCAGGATCACCGTGGTC
AGCATCACCAGCGGGTGCGGAATGCGCACCGGGGTGAAGAACATCGCGATGATCAGCACG
ATCACGCCCACCATCAGGCCGCGCAGCACGGCGCCGGCCACGTAGCCCCACAGGATCACC
CAGTTCGGCATCGGGCTGACCAGCAGCTCTTCCACGTGGCGGCCGAACTTGGCACCGAAG
AACGAGGAACTGATGTTGCCGTAGCTGTTCTGGATCACGCTCATCATCACCAGGCCCGGC
ACGATGAACTGCATGTACGTGTAGCCGCCCATGTCACCCACGCGCGATCCGATCAGGTTG
CCGAAGATCAGGAAGTACAGGGTCATGGTGATCGCCGGCGGCACCAGGGTCTGGCCCCAG
ATGCGCATGATGCGGGCGACTTCGCGGCGCACGATGGTCATCAGTGCGATGCGGTTGCGC
TGGCCGTCGGTCAGCTCGGTGGTGCTCATGCAGGCTTCTCCAGGTTGCCGGTGAGGCGCA
CGAACAGCTCCTCCAGGCGGTTGCTCTTGGTACGCATCGAACGCACGCGGATACCGGCCT
CGTTGAGCGTGGCGAACACGCGGTTGAGGTCCATTGCGCGCGGCATGTCGATGTCCAGCG
TGTGCGGGTCCGGCGCGGTCAGGGTCGCGCCCTCGATCACCGGCAGCTGCGCCGGCAGGT
CACCGTCGATGTCCAGCAGGAAGCCCTCCACGTCCAGCTTGGCCAGCAGGGTGCGCATCG
GCCCCTGCTCGACGATCTGGCCATGGTTGATGATCGCCAGGTGGCGGCACAGGTACTCGG
CTTCTTCCAGATAGTGCGTGGTGAGGATGATCGTGGTGCCGGCAGCGTTGATCTCCTTCA
GCACGCGCCACATGTCGCGGCGGATCTCGATGTCCACGCCGGCGGTCGGCTCATCCAGGA
TCAGCAGGCGTGGGCGGGTCATCATTGCGCGGGCGATCATCAGCCGGCGCTTCATGCCGC
CGGACAGCGTGCGGCTCATCACCTGCGCCTTTTCCCACAGGTGGGCCCGCTTCAGTTCCT
CTTCGGCGCGCTGCTCCGCTTCCTCGCGCGGCACGCCGTAGAAGCCGGCGTAGTTCACCA
GGATGTCGAAGGGCTTTTCGAACAGGTTGAAGTTGATTTCCTGCGGCACCAGCCCGATCA
GGCGCATGGTGGCGCTGCGGTTGCGCACCAGGTCGCTGCCGAACACCTCCACCTGGCCCT
CGCTGAGGTTGACCAGGGAGCTGATGATGCCGATCAGGGTCGACTTGCCGGCACCGTTGG
GGCCCAGCAGGGCGAAGAAGTCGCCCGGGGCCACTTCCAGGGAAACCCCCTTCAGGGCCT
GGGTGCCGTTGTCGTAGGTCTTGCGCAGGTCGCGCACGCGCAGGGCGGGCGCCGTATCGT
TCTGGGATGCCAAGCTCGAAGCCTTCGCGCCCATGGGCTGGCGCTGGAGAGGGGCGGGGA
GGGGCTATTATAGAAGACCCCGAGGGCTTGCCCCGGCTACACACTGTCCCGAAAAGTCGT
GCCTGTTCAATTCCCCCTCAAGCTGGTCGGCCGCCGCATGCTGGCCCCGACCGTCGGCCA
CTACCAGTTCGTGCGTGACGATGGGCAGCCGCTGGATTTCCAGCCCGGCCAGTTCATCCA
GGTCCATTTCAGCTACGCCGATGGCACCGAAACCAAGCGCAGCTACTCGCTGGCGACCAT
TCATGACCACGCACTGGGCCCGGGCGAGGCGGTGGATATCGCGGTCAGCTTCGTGCCCGG
TGGCGCCGCCACCGCGCTGTTCGAGGCGCTGGAGCACGGCGGCCAGATCAGTGCGTCCGG
CCCCTACGGCCGCTTCTGCCTGAATCCCGGTGACCACAATGCCCGCTACCTGCTGATCGC
CACCGGTACCGGCGTTACCCCGTACCGCTCGATGCTGCCGCTGCTGGAAAAGGCCATGGC
CGAACGTGGTGCGCAGATCGTGCTGCTGCAGGGCGCGCGCAGCCCGGGCGAGCTGCTGTA
CAGCGAGGACTTCTACAGCTTCGCCGAAAAACACCCGAACTTCCGCTATGTTCCATGCCT
GTCGCGCGAACTGCCCGCCGATCCGCATCCGGACGTGCAGCACGGTTACGTGCAGCAGGC
GCTGGCCGGTTTCACGCCGGACCCGGCCACGGACATCGCCTACCTGTGCGGCAACCCGGA
CATGGTGGATGCCTGCGCCGAGCTGCTGAAGGCCGCCGGCCTGGGCAACCCGCAGATCCG
CCGCGAGAAGTACGTCAGCAGCAAGTAAGTCCGGCTGGTGCCGGCCGCTGGCCGGCAACC
CCACGAACCTGGTAGTGTCGGCCGCTGGCCGGCAACCCCACGAACCTGGTAGTGCCGGCC
GCTGGCCGGCAACCCCACGAACCCCGGTAGTACCGGCCGCTGGCCGGCAACCCCACGAAC
CCCGGTAGTGCCGGCCGCTGGCCGGCAACCCTGGAAACCGGAGGCGACCCCACGCCGCCC
CCGGTGCCCTGCCTTCAGTACTCGATCCAGGCATCACGCCAGGCAGAGCCGGTACCCGGG
CGGTAGGCCTCTGCATTGATGTTGCACCAGGCGCCTTCCGGGAACGGGCGGCAGGCATAC
AGCTTGCCGTCGGTGCCCTTCACCACGGTCTGGCCCGGCGTGTAGCTGCCGATACCCGCG
GGGTATACGAAGTCGTAGTCGTCAGCCGGCGGCGGATCGATCGGATCGACCGGATCCGGC
ACGCGGGTATCGAGCTGGAACAGGTGGCCTGGCTTCAGATAGACGCGGTTCCCGGTAGCC
GAGGCGACGGGCGTGATCACGCCGTTCTTCATCACCCCCACGCGCGCCTGCTGCGCAGTG
CCATTGACCTTGTGGGCCAGTGCCAGCGGCCACTGGTTCGCAGCGGTCTGGCCGGCGGCA
AGGGTGATCTGCGGGCTTTCCAGATCGTTGCCCTGGGCGTTGAAGACCCGCAGGGTCAGG
ATGGTGCCCACGTCCAGCGCACCACGGGCAGTGACCGGACCCGCGTCCTGCCACTGCGGC
GGCGGGGTCACACCACCGCCCCCCTCGAAGCGCACGTCTGCGCAGGTATAGAACGCCTCG
CCCGAATCCGAGCGCTGCCAGGTGTTGTAGATGATGTGCTGGCCGCTGCGCTTGGGTAGC
GGGCAGTCCAGCTTGTAGACGTCACCGGAGACCGGCACGTTGCCCAGCGTGCAGAATTCC
TGCAGGTCGGCCCAGCGCAGCGGGCTGCCCGGTTGCCAGCCATCGCGGGTGACATAGAAC
TTCCACTCGCGGGTGGCATGCGGGGCCGGCGCCTTGAACTCGAACGTGTAGCGGCCACGG
GCGTCGGCACGGATCGGCGAGGTCTGCCAGTCACTGCGGTTCAGATCCAGGCCGCGGTAC
TTGCTGTTGCCGCCGCTGCACAACTCGCCATCGGGCACGACGGCCTGGTGGTTGCCATGG
GCCTCGGCCTGGTTGATCCCGGCCCAGTCATAGAACGGTTGCGCACCACCGATGGCCTTG
GCGGCAGCGCAGGCGGGGTTGGTCGGATTCTCGGGATTGCCCTGGTAACAGGCATAGACA
CGGCTGGCGGGTGTGGACAGGGTGCCGTGGGCGAACGCGCTGCCAGAGGTGGCAATGCCT
GCGATCACAGACAGCGCGATGACGGTCCGGTGTGACAGATGCATGGAGATCTCCTGTGGG
TGGTGAAACCCCGCGAAGTCTCGACATCCCGCCCGCCCGCATCCATCGGATTACGTTGAA
AAAAGCATCGCGTGGTTGCATATGGGAACGGCTTCACACTCACGCGCTGGCGCGTCTCAC
GCTATGCAGGGAACGGCGCTCTGCCACCGTTCCCTGTATCCGGTCTCAGTATGCAATCCA
CGCATCGCGCCAGGCCGCACCCACACCCGGCCGGTACGCCTCGGCGTTGACGTTGCACCA
TGCACCTTCCGGGAACGGGCGGCAGGCGTACAACTTGCCGTCGCTGCCCTTCACCACGGT
CTGGCCCGGCACATAGCTGCCGATGCCCGCCGGGTACACGTGGTCGAAATCACCGCCCGG
TGACGGTGTACCCGGGTCGGGCACCTGGGTATCGAGCTGGAAGCGGTTGCCGTCCTTCAG
GTACACGCGGTTGTCGGTGGCTGAGGCGGTCGGCGTGATCACGCCATTGGCAAGCACGCC
CACGCGCGCGTGCTGGGCACTGGCATTGACCTTGCGGGCGAGCACCAACGGCCACTGCGC
GGGTGCGGTCTGGCCGCTGGCCAAGGTGGCCTCCACACGTTCGACGTCATTGCCGTTGGC
GTTGAACACGCGCAGCGCCAGCGTCGTGCCAACCGGCAGCTCACTGCGTGCGGTGACCGG
GCCGGCGTCCTGCCATTGCGGTGCCGGTGCGGTCCCTCCGCCTCCCTGGAAGCGCACGTC
CATGCAGGTATAGAACGCCTCGGTCGAATCCGAGCGCTGCCAGGTGTTGTAGATCACATG
CTGGCCGGTGCGCTGCGGCAACGTGCACTGAAGCTTGTAGGTGCCGTCGGCCGACAGCGG
CGTATTGCCCAGCGTGCAGAACTCCTGCAGGTCGGCCCAGCGCAGCGGGCTTCCCGGCTG
CCAGCCTTCGCGGGTGACGAAGAAGCGCCAGTCGCGCGTGGCGTGTGGTGCGGTCGCCTT
GAACACGAAAGTGAACTTGCCATTGGCATCGGCCTGGATCGGCGTGGTCTGCCAGTCACT
GCGGTTCACGTCCAGGCCGCGGAAGGTCGGGTTGTTGCCGCTGCACAGCTTCCCGTCGGG
CACCACGGCCTGATGGTTGCCGTTGGCGTTGGCCTGGTTGATGCCGTTCCAGTCGTAGAA
CGCCTGTGAACCGCCAATCGCTTTTGCAGCGGCACAGGCCGGGTTGGTCGGGTTCTCGGG
ATTGCCCTGGAAGCAGGCATAGACGCGGCTGACCGGCGTGGTCATCGTGCCGTGGGCGAA
CGCGTTGCCGGCCAGGCACAGGCCCGCAGCGGCGAACGAGGTGGCGAGCAACAGCGGCGT
GGATCGGAATGACATGGCGCATCCTTGTGGTCGTCGAAAGGGAACGGTGACCGCAGGAGC
TGCGCTGCGCGGCGGACTTTCGGCGGCACCACGGCGAGTATCGAGTCGCACTGCAGGGGA
CGGAACCATCGCAGTGCCGATCCGTGACTGCGCATGTGAAGCCCTTCCCGCAGGCTTCAC
GCAGGGCTGAACGGATGCGCTGGACGTCACGTGACCGGCGTGGCATCGATCACGTCATGG
AGATCACGCGACGCAGTCCCGGTACCCACCCGATCTGCCTGGCACGAGAAACAGCCATGC
GCCGCGTTGTGCAGCTGCACGAACGCCACCGACGGGTCGGCAAACAGTGCATCCAGGTGG
TCGGCCACCTCGGTGCCCGCGCAGACCTGGGCACCGCACATCAGCGCGGCGTGGTCATAG
GCACGCATCGAGATCATCCGGCGCTGCACATACGGGGGCACCTCGCCCGGCGGCAGGACG
CAACGGGTCACGCCGCGCTGCACGAAGATCGGGCCGGCGGCGCGGTACGGCGAATGCAGC
GGCAGGTGGACGTGGGACAGCAGGAGCAGCTCGCTGCCAGGCGCGGGGTCGCTCAGGCTG
ATCCGGCAGGGATGTCCGCCGTTGGCGCCGGCCCAGCGACGCTGGATGCCGAGCGTGGCG
AGCGCGCTGTCGCTCATCTCGAACAGGTGCAGGAAAGGGCGGTGGTCGATGCCGCCTAGG
TACCACGCGTGCATGGGCGTCTCCTTGGGTTTTCCGCGGATTGTGCGCATGCGCCGGTCG
CCGTGCTCGCCGTTTTCAGACCCCGCATCGCCGTCGGGCCGGAACACTGGCCCCTTGGGG
TGCTGCTGGCCGCCGCCGATGCCGCCCTGCACGGGCCAAGGCCGAGCGCGGGACTGCCAG
GTCTGCGCGCCGTCGGCGGCGGATTCGTCATTGCCCATCGCCGTCGGCGCGCTGCGCGTG
TAAGTTGGGTCACATCTTCCGCGGCAGCCCGTCGTGGTCGACAGGAACGTCCTCCAGGGG
AAACGAGCACGATGCAAAGACACCACCTCGCGCTGGCCGGGATGCTGGCCAGCCTGATGC
TTGCCGGGTGCAGCCAACCGCCGCCGGCCGCCGCCGGAAGCGCCAGCGATGCACCCAGCC
GCCGCTTCGGCACGATCGACTTCCAGCCCTGCACGTTGTCCACCGAAGGCGCCAGCGCCA
ACGTGGAGGCGCAGTGCGCCACCCTGCAGGTGCCGGAGAACCGGGCCCAGCCCGATGGCC
GCCGGATCGGCCTGCGCATCGCCTGGCTGGAATCGGGCAGCAGCGGCGCCAGCCAGCCCG
ACCCGGTGTTCTTCCTAGCCGGCGGCCCCGGCCAGGCGGCCAGCGAGGTGGCGGTCATCG
TCGATACCGCACTGCGCCAGGTGCGCAAGCAGCGCGACGTGTTCCTGATCGACCAGCGCG
GCACCGGCGGCTCCAACCCGCTCAGCTGCCTGGGCGCGGACGGCAAGCCGCTGCAGATGG
ACGAGGATGCCGCGCCTTCCGAGGCATCGCTGCGCGACTACGCCCAGCGCTGCGCCGCAT
CGCTGCAGGGGCGTGCCGATGCGCGCTTCTACACCACCACCGAGGCGATCGCCGATCTGG
ATGCGGTGCGTGCGGCGCTCGGTGTGGACCAGCTGAACCTGGTTGGCGGCTCCTACGGTA
CCCGCGTGGCCCAGCGCTATGCCGGGGCCTATCCGCAGCACACCCGCAGCATCGTCATCG
ATGGCGTGGTACCGAACGAGCTGGTGGTCGGTGGCGACTTCGCGACCACCTTCGAGGATG
CGATCGCCCTGCAGTCGGCGCAGTGCCGCAAGGATGCCGCGTGCAGCAAGCGTTTCCCGA
CCGACACCCGCGCGCAGCTGCGCAGCGTGGTCGACACCCTGCGCCGTGCACCGGTCTCGG
TCGAGTATCGCGACCCGGGTACCAACGCACCGCGGCAGGATGTCCTGACGCCGGACAGCG
TGGTCGGCCTGGCCTTCGCCTTCTCCTACGTGCCGCAGTATTCCTCGCTGCTGCCATTGG
TGCTGGATGAAGCCGCACACGGGCGCTATGCCCCGTTGGCATCGCTGGCGCGCGGCGCGA
ACCGCAGCATGGATTTCCAGATCAACCGCGGCATGCAGTGGTCGGTGATCTGCAGCGAGG
ATGCGCCGCGCTACCACGCGCCGGCCGAGGACCCCGAGCGGCTGTTCGGCAACGAAGTGG
CCAGCGCCTTCTTCGCCGCCTGCCCGGTGTGGCCGCACCGTCCGGCGCCGGCAACCGATG
CCGTGCCGCTGCGCAGCGACGTGCCGGCACTGCTGCTGTCCGGTGAGCTGGACCCGGTGA
CCCCCCCGCGCTACGCCGCACAGGTGCTCAAGGGCCTGCCCAATGGCCGTGCGCTGGTCG
CCCGTGGCCAGGGCCATGGCACGTTGACCGCCGGCTGCATGCCGCGGCTGCTCGGCCAGT
TCATCGACAAGACCGATGCCAAGGCGCTGGATGCCGGCTGCCTGGACACGCTGAGCTACG
TGCCGGCGTTCACCTCGTTCAACGGATGGGAACCATGATCGTCGCCGACAACCTGCACAA
GGCCTTCGATACCCGCACGGGCCGCATCCAGGCGGTCGCCAACGTCGGCTTCCGCGCCGG
CGATGGGCAGATCACCGGCCTGCTCGGCCCCAACGGTGCCGGCAAGACCACCACCATGCG
CATGCTCTACACGCTGATGACCCCGGACCAGGGCAGCATCAGCGTCGATGGCATCGATGC
CGCCGGCAATCCGGTGGAGGTACGTCGCCACCTGGGCGTACTGCCCGATGCGCGCGGCGT
CTACAAGCGTCTGACCGCGCGCGAGAACATCGCCTACTTCGGCGAGCTGCATGGCCTGTC
GGCCGAGCGCATCCGCGAACGCATCGAGGTGCTGTCGCACGCGCTGGACATGGGCGACAT
CCTCGACCGGCAGACCGATGGCTTCTCGCAGGGCCAGCGCACCAAGACCGCGATTGCCCG
CGCGCTGGTGCACGATCCGCGCAACGTCATCCTCGACGAACCGACCAACGGCCTGGACGT
GATGACCACGCGCGCGCTGCGCCGCTTCCTGCTGGGCCTGCGCGAAGAGGGTCGCTGCGT
GATCCTGTCCAGCCACATCATGCAGGAGGTGGGCGCGTTGTGTGACCACATCGTGATCAT
CGCCAAGGGCACGGTGATGGCCGCGGGCAGCGCCGATGATCTGCGTGCGCAGGCCGGTGA
AGCCAACCTTGAGGACGCGTTCGTGAAACTGATCGGCAGCGAAGAGGGCCTGCACGCATG
AGCATGATGTCGACCCTGATGACGGTGATGCGCAAGGAACTGCGCGACCTGTCGCGTGAC
CGCCGCACGCTGCTGCTGACCCTGCTGTTCGGGCCGCTGCTGTACCCGGTGCTGCTGCTG
GGCATGGGCAAGCTGGCCGAGAGCCGGGTGCGCACCCAGATCGAGGAGCCGTTGCAGATC
CCGACGATCGGCGCGGAGAACGCGCCGAACCTGGTGCGCTTCCTCGCCGCACAGGGCCTC
AATGCCGCACCGGCGCCGAAGGACCTGGCCGAGGCCATCCGCAGCCAGGATATCGATGTG
GCGCTGCGCATCAGCGGGGACTTCGGCAAGGACTGGGCCGAGGGCAAGCCGGCGCTGGTG
GAGGTGATCAAGGACAGCACGCGTCGCGCGGCCGAGGTACCCAGTGCACGCCTGGAGGCG
GCGCTGGCCACCTACAACGGCCAGGTCGGTGCCTTGCGCCTGATGGCACGCGGCATCGAT
GCACAGGTGGCACGCCCGCTGGACGTGGCGCGCCAGGACCTGGCCAGTGCCGAGGCCAAG
CGCGGCATGATCCTGTCGATGCTGCTGCCGGTACTGCTGACGCTGACCTCGTTCATCGGG
GGTGCCTACCTGGTGATGGACGCCACCGCCGGCGAGCGCGAGCGGCAGTCGCTGGAACCC
CTGCTGGCCACGCCGGGCTCGCGCAGCGCGATCGTCAGCGGCAAGATCGCCGCCGCCTGC
GTGGTCGGTTTCGTGTCGCTGCTGCTGACCCTGGTCGCGTTCAAGGTGAGCGCGCAGATC
GCACCCGGCAACATCGGCCGCCAGTTCAACATGAACGTCGGCTCGATGCTGCAGATGCTG
CTGGTGATGCTGCCGATGCTGCTGATCGGCACCTCGCTGCTGACCTTCCTGTCGGCCGCG
GCCAAGAGCATGAAGGAAGCACAAAGCCACATGACCTGGCTGATGCTGCTGCCGATGCTG
CCCGGCTACGCACTGGTGGCCTATCCGCTGAAGAGCGAACTGTGGCAGTACGCCGTGCCG
TTCCTGTCGCAGAACCAGATGCTGCTGAAGGTGATCCGCCACGAGACCATCACCCCGACG
GTCTGGGCGATCTACCTTGGTGCCAGCCTCGGCCTGGCCGCCGTGCTGTGGTTCGCCGCC
GTGCGCCGCTACCACAACGAGCGCCTGGCCATCTCCGGCTGACCCCAAAAAGGGGACGGA
GGGGATTAAGTCGTTTCTGCCCCTCCCGTCCCCTCCTTGCGCGGGCGGCCTTGTCTTCGC
ATCGCCACCGGCCGCCCGAGCGTCTTCTCTACCATCCGCAGGAACGCAGCATCCCCCAGC
GGACGCTGTTTGGCGCTATGACTGCGGATTGCGGGCAGATCGGCGGACGCATTCACATCG
CGCAGGAATCGCGCATACACCGTCGTCCTGTTGCGAGCGGTCGCGGCCAACGCTCTGAAT
GCGGGATGCGGGGTCAGCATGGGGTCATCGCGTCGTTGAAGGTTGCCGTGCACGCTGGAC
CACGGATGATCTTCAGCACTGACCGCAATGCCGGCACGAACGGGATTGCGTTCGATGTAG
CGGTATACGCTGAGCAGGTAAGCGTCGCTGTCGATCATCGAGGAATGGAAGCGGCCCTGC
CACAGGGGACCGGTGCGGCCGTGCCGCTGGTTGAAAGCCTGCACATAGTTGTTGCCCTGC
ATGCGCATTGCATCGGCCAGCCCACGCTGCGTGGATGGCGTGGCCAGCAGGTGGATGTGG
TTGTCCATCAGTACGTAGGCATGCAGTGCGACGCGGTGCTTGAGGAAAGCGCTGTGCAGC
AGATGCAGGAACAGTTGCCGGTCGATGTCGTCGACAAAGATCGCACCCTTGTTCACACCG
CGCTGGATCACGTGATAGGCCTGGCCGGCCAGCATCAGGCGCGCTTGTCGGGGCATGGGA
TTCCCAGGTCGAAGGGGGCCTCAGCCTGGCATCGGCACCGTGGCGTAGGGCATCAGGTAA
TGCCGCGCAGGCGTATCGGAGGAGTCAGAAGCGACTTAATCCCCTCCGTCCCCTTTTGCG
TACCGCGCGGGCGTTACCCCCATCACGCGCTTGAACACGTTGATGAAGGAACTGGGCGTG
TCGTAGCCCATCGACAGGGCGACGCTGATCACCGGTTCGCCTGCCAGCAGGCGTGGCAGT
GACAGCAGCACGCGCAGGCGCTGCCGCCACTGGCCCAGGGCCATGCCTGTTTCGGCCTGC
CAACGGCGGGCGAGGCTGCGGCTGGACAGTCCGCTGGCGGCTGCCCACGCTTCGACGCTG
CGCAGGTCATCCGGCGAACGCGCCAGCGCCGCCGCGATCCGCCGCAACCGGCGATCCCGC
GGCTGTGGCAGGGCAAATGGCAAGGGAGTGCTGGCACGGATCTCATCGGCGATGACGCCG
GCCAGGCGTGCCTGCGCAGCGTCCAGTGCCTGATGCGGCCAGCGCAGTGCGCGCGTCACC
GCCGCCTGCAACAGCGCATCGGGTTGGAAAATACGGGGCAGCGGGGGCAGATCCAGGCCG
GCATCGGCGCGGACGTACAGGCTCCAGCCATCGAACCCGTCTGCCCCGAGCAGCGCATGG
GGCAGCAGCGGCGGTATCCAGGCAACGTGCCCGGCCGGAAGCAGCCACTGCAGATTCCCG
GCTTCGATCCGCAACAGGCCCTGATGGGCGCCCAGCAATTGACCGCGCCGGTGTTGGTGG
CGGGCGGTGCGCCGCCTCCCGGGCACGCGCAGCTGGCCGGCCAGCACGATGGGGCCGTCG
TCGGCGTCCGCCAATGCCGGATCAATCAAGCCGGTCGGTGTCTGATCTGCCATATCCATT
GGCAGTTATACGGCAGAAGCGCCGATCCGCGCGCGCCACACTGGGCGCCCATTCCAACAC
GAGCCGCCCCATGCAGCCGCAGGACATTCTTCCCGACCATCAGAACGAGGTGCAGGTAAA
CGGCCTCACCGTGCGCAAGGGCAGCGTCGGCGCCTTCCTCGCCAGCGTCCGTGACTGGCA
GGACCCCGCCAGCGATGACGCCACCCGCGTCACCGCCGAAGCAGATCTGCGTGGGCTGCT
GCCGGGCCTGCATGCGCTGGGCCTGTTCCAGGTGCTGGCCGCGCGCGATCCGGCACTGCA
ACGCCTGATCGACAGCCTCTCCTGAAACGAACACGGCCCGGACATGCCGGGCCGTGTCCT
CATTGCGGGGGCGGAAACGACTTAATCCCCTCCGTCCCCTTTTTGCGGTCAGGTGCCGCC
CGGGGCGAATACCAGGGTACGGCGGGTGGTGACCGGTGCGCTGACCGGCTCGAAGCGCCA
GCGCTTGACCGCGTTCATGGCTTCGCGATCGAAGACGCGCGACGGTGTTGCGCGCAGCAC
GCGGGCGTTGGTCACTGAGCCGTCGGTGCCGACGGTGATTTCCACCAGCACTTCGCCGGA
GGTGCCTGCACGCAGTGCCTCGGACGGATAGCGCGGCGCCGGGGTGCTGACCGGGCGCAG
GTTCGGCGCCGCAGCGGCCGCTGGAGCCGCGGCCTGGCGTGCGGCACTGGCCTGCTGGGC
GGCGGCCTGCTGCTGCTTCAGCTCGGCTTCGCGGCGCGCGGCGGCCTGGCGTTCGGCTTC
CTGGCGCTCGTTGTCGCGGCGGGCGGCATCCTGCTGCGCAGCGATCTGCTTGGCCGCGTC
GGCTTCCTTGGCACGCTGCTCGGCCAGGCGCTGCTGTTCGGTCTGCTGCTTGCTGCGGTC
CTCGGCGTCCTTCTTGGCCTTCTCGGCTTCGGCCTCGGTGCGCTTGGCCGCGTTCTGCAC
GCCCTTGGCCAGGCCGTCCTTCAGGCGCGGCAGGGCCGGCGCGGATGCATCCACCTTCTC
GATCAGCGCCACCAGCCGCTGCGCTTCGGTGTAGTCCTCGCGCCCCAGGTGCTGCTCGGC
GGCGATCAGGGTGTACGGCAGCAGGTCGGTCAGCGCGCTCTTCACCGAGGCGTCGTCCGG
GGTCTTGTCGCGCAGGGCGAGGTAGTACTCGATGGCGTTGTCGCCGGCCGGCGCGTACAT
GCGGTTCTCGCGCAGGGCCTGGCTGGCCGACTCACGCAGCTGCTCGGTGCCCATCGACTG
CACCTTGGCGGCGACCACCGGTGCGGCCGGTGCAGCGGCGGTGGGGGCGGCGGCCGGAGC
CGGTGCTGCGGATTCTTCCTTGCCCGAGCAGGCGGCCAGCGCCAGTGCCAAGGCAACCGG
CAGCCACCGGCGCGCGGCGGTGATCGTTGAGACGTGCGACATCCTGCTCCCCTTTAGAAG
ACGACGTGACGTAAATCATTGATATGCATGGCCGGGACCCGTGGTCCAGGCGCGGCAGGG
TGGCGTTTCCCGACGCCACCGCCGGCAACGGCGAGGATGCAATCTAGCATCCCGGCCACC
GCCCCGCACAAGGGGTGGTGGCCGGGTGGGGCCGCGGCGATCATGTCGTGACCGGCGGCG
ACCTCAGTGGTCGTGTGCCTTGTCGTGCGACTTGCTGTGGCCGTTGGACATCAGCTTGTC
GGTCCAGGCGATGCCGATCGCCGACAGGATGAACACGCAGTGGATGATGGTCTGCCACAG
CACGCCTTCCTGGGTCAGCATCGAGCAGCGGGCGACACCGATGTTGGCGGCGGCCACGCT
CATCTGCTCCGGCGTGCACAGCGGGATACCGCCCAGCGCACCGCTGGCGATGAAGGTCTT
CAGCAGGTGGATCGAGGAGATGCCGATGATCGCCATCGCCAGCTTCACCTTCAGCACGCT
GGCATTGACGTGGCTCAGCCATTCCGGCTGGTCCGGGTGGCCTTCCAGGCGCAGGCGCGA
GACGAAGGTCTCGTAGCCGCCGACGATCACCATTACCAGCAGGTTGGAGATCATCACCAC
GTCGATCAGGCCCAGCACGATCAGCATGATCTGCTGCTCGCCCATCGAGGCGGAATGCGA
GATCAGGTGCCACAGTTCCTTGCCGAACAGGAACACGTAGACGCACTGCGCCACGATCAG
GCCCAGGTACAGCGGCAGCTGCAGCCAGCGCGAGGCGAAGATCAGCGTGGACAACGGGGA
GAGCGGCGGGCGGTTTGCACTCATGCGGGGGATGCTGCGTTTCGGGGGAGAGGCGAGGTT
ACCGGCCCGCCATGACGGTGCCAACCCAACTCACGCACTAGACTTCAGGTTCCTTTCCGC
ACCCCGAGCCGACGCCATGATCGACCTGTATTACTGGCCCACCCCGAACGGCCACAAAGT
GACCCTGCTGTTGGAGGAAGCCGGCCTGGAGTACCGCATCCACCCGGTCAACATCGGCTC
GGGTGACCAGTTCAAGCCAGAGTTCCTGGCCATCTCGCCCAACAACAAGATGCCGGCCAT
CGTCGACCACGCCCCGGCCGATGGCGGTGCCCCGCAGAGCGTGTTCGAGTCCGGTGCGAT
CCTGCTGTACCTGGCCGAGAAGACCGGCCGCTTCCTGCCCAGCGACCCGCGCGGCCGCGT
GACCACCCTGGAATGGCTGTTCTGGCAGATGGCCGGCCTGGGCCCGATGAGTGGCCAGAT
GGGCCACTTCAACGTGTACGCACCAGAAAAAATTCCCTATGCCATCGAGCGCTACGACAA
CGAAGTGCGCCGCCTGCACGGGGTGATGGACAAGCGCCTGGCCCAGCACGCCTTCCTGGC
CGGCGACGAGTACACCATCGCCGACATGGCCAGCTACCCGTGGATCGGCGCCTACGACAA
GCTGCCGGTGGACTTCGCCGCGTTCCCGAACCTCAAGCGCTGGCACGAGGCCATCGCCGC
GCGCCCGGCCACCCAGCGCGCCTATGCGCTGCGCCAGCAGGTGAACCCGAACGCCGGCAA
GCCGCTCAGCGACGAAGAGCGCAAGCACCTGTTCGGCCAGCGCTGACCCGCCGCGGGGTC
GGATCCCTTTGCAACGCAAAGGGCCCTGACCCCAGCACCGCAGCATGGGCAGAAGGTCAT
GCTGCCTTCCTGCACGGGCTTGGTTAGGATGGGGGAACGACCGCCCCGCGCCCGCCGCCG
GGCGGACCTGCCGTTTGCCGGGATCCTCCATGCGCCACCTGTTCGCTTCGCTTGCCCTCA
TGCTCGCCACCAGTACCGCCGCCCACGCCGAAAAGCTGACCCTGGAGGCCATCACCGGCC
CGCTGCCGCTGTCCGGCCCGACCCTGATGAAGCCCAAGGTGGCGCCGGACGGTTCGCAGG
TCAGTTTCCTGCGCGGCAAGGACAGCGATCGCAACCAGCTGGATCTGTGGACCTACGACA
TCGGCAGTGGCCAGACCCGGTTGCTGGTTGATTCCAAGGTGGTGCTGCCCGGCACCGAGA
CCCTCAGCGATGAGGAAAAGGCGCGCCGCGAGCGCCAGCGCATCGCCGCGATGACCGGCA
TCGTCGATTACCAGTGGTCGCCGGACGCACAGCGCCTGCTGTTCCCGTTGGGCGGCGAAC
TCTACCTGTACGACCTGAAGCAGCAGGGGGTGGCGGCCGTGCGCCAGCTGACCCACGGTG
AGGGCTTCGCCACCGACGCCAAGCTGTCGCCCAAGGGCGGCTTCGTCAGCTTCATCCGCG
GCCGCAACCTGTGGGTGATCGACCTGGCCAGTGGAAAGCAGCTGCAGCTGACCCGCGACG
GCAGCACCACCATCGGCAACGGCGTGGCCGAGTTCGTCGCCGATGAAGAGATGGACCGCC
ACACCGGTTATTGGTGGGCACCGGATGATTCGGCGATTGCCTTTGCCCGTATCGACGAGG
CACCGGTGCCGGTGCAGAAGCGCTACGAGGTCTACGCCGACCGCACCGATGTGATCGAAC
AGCGTTACCCGGCCGCCGGTGACGCCAATGTGCGCGTGCAGCTGGGCGTGATCGCACCGG
CCGCCGAGGCGCAGCCGCGCTGGATCGACCTGGGCAAGGAACAGGACATCTACCTGGCCC
GCGTCGATTGGCGCGATGCGCAGCACCTGAGCTTCCAGCGCCAGTCGCGCGACCAGAAGC
AGCTGGACCTGGTGGAAGTGGCACTCGACTCCAACCGCCAGCGCGTACTCGCCCACGAAA
CCAGCCCGACCTGGGTGCCGCTGCACAACAGCCTGCGCTTCCTTGAAGACGGCAGCGTGC
TGTGGTCGTCCGAGCGCACCGGCTTCCAGCACCTGTACCGCATCGACAGCAACGGCAAGA
CCACCGCGCTGACCCACGGCAACTGGCCGGTGGACGAGCTGCTGGCGGTGGATGAGACGG
CCGGCAAGGCTTACTTCCGCGCCGGCATCGAAAGCCCGCGCGAAAGCCAGATCTACGCGG
TATCGCTGCAGGGCGGCGAGCCGCAGCGCCTGTCGAAGGCGCCGGGCATGCACAGCGCCA
GCTTCGCCCGCAACGCCAGCGTCTATGTGGACAGCTGGTCCAACAGCACCACGCCGCCGC
AGATCGAGCTGTTCCGCGCCAACGGCGAGAAGATCGCCACACTGGTGGAAAACAACCTGG
CCGATCCCAAGCACCCGTATGCGCGCTACCGCGACGCGCAGCGCCCGGTCGAGTTCGGCA
CGCTCACCGCCGCCGACGGCAAGACGCCACTGCACTACAGCCTGATCAAGCCGGCCGGCT
TCGATCCGTCCAGGCGCTACCCGGTGGCGGTGTATGTCTATGGCGGCCCGGCCAGCCAGA
CCGTCACCGACAGCTGGCCCGGCCGTGGCGACCATCTATTCAACCAGTACCTGGCCCAGC
AGGGCTACGTCGTGTTCTCGCTGGACAACCGCGGCACCCCGCGCCGTGGCCGCGACTTCG
GTGGTGCGCTGTACGGGAAGCAGGGCACGGTGGAAGTGACCGACCAGCTGCACGGCGTGG
CCTGGCTCAAGCAGCAGCCGTGGGTGGACCCGGCGCGCATCGGCGTGCAGGGCTGGTCCA
ACGGCGGTTACATGACCCTGATGCTGCTGGCCAAGGCGTCGAACCAGTACGCCTGCGGCG
TGGCCGGTGCCCCGGTCACCGACTGGGGCCTGTACGACAGCCATTACACCGAGCGCTACA
TGGACCTGCCGGCGCGCAACGACGCCGGTTACCGTGAAGCGCGCGTGCTGACCCACATCG
ATGGGCTGCGCTCGCCGTTGCTGCTGATCCACGGCATGGCGGACGACAACGTGCTGTTCA
CCAATTCGACCAGCTTGATGAGCGCGCTGCAGAAGCGCGGCCAGCCGTTCGAGCTGATGA
CCTACCCGGGTGCCAAGCATGGCCTGTCCGGCGCCGATGCCCTGCATCGCTACCGTGTGG
CCGAAGCCTTCCTGGGGCGCTGCCTGAAGCCTTGAAACACAGACGGGAAGGAGCCCGCCG
ATGACACTGCCGCCGCCGATTCCCACCCACGGCCCGAAGCCCGCCGGCTGGTGGTCCCGC
CACTGGCGCTGGGCGATGCCCGTGGCCGTGCTGCTGGTGCTGGCCGGGGCCGGTGGCACG
GTGGCCTGGAGCGTGCTGCGCTGGAGTGAGGCGGCACGCGAGAGCCCACCGATGCGCGAG
GCGATGCGTCGCGCCGGCTGCAGCATCGAACTGGTGGAAGCCTTCGGCGAGCCGCTGCGT
GCCGAATCGATGCCGCTGGGCAGCATGCAGACCGCGCTCAACGGCCAGCGCGATGTCGGC
CTGACCGTGGCCCTGGAAGGCCCCCGCGCACACGGCCGGTTGTTCGTGAAGGGCACCCGC
AGTGACGACGTGTGGGACTACCCGGTGATGTACGTGCTGGGCGAGAACAAGCAGACCTTC
GACCTGACTGCGCTGGATGACGATGAGGCCGCGCAGGAATGCGAACTGCAGGCCTGCCGC
GAACGCGGCGAATGCCCGCTGACCGCAGCGTTGTGACCTCCGGCCGATTGTCGCCACCGC
GCTGAGCGCGTAGGGTGCGGGCAACCCTGTCCTGGAGTGCACCATGAAGCCGATCGCGTT
GGCCGTTGCCCTGGCCCTGACCGCCGCCCCGCTGCTGTCCGCACCGCCGGCGCTGGCGGC
ACCCGCCGCCAAGGCCGCCACACCGGCCAGCCCGGCCTGGGTCGCCCGCAGCAACGCACT
GGCGCAGATCCTGCTCGATGCGCAGGGCCCGTTCCAGCCGGAAGAAACCGGCTTCTTCGG
CGTGCCCGGCTACGACGACAAGGTGGCCGACCTCGGCGCGGACAACGGCAAGCGCTACCG
CGCCGCGATGGCCAAGGCCCGCGACGAACTGAAGGCGAAGCTGGCCACCGAGCAGGATCC
CAACGTCCGCCAGGACCTGGAGATCATGATCCACGCCGCCAACCAGAACATCGAAGGCAG
TGAGCTCAACGAGAAGTACCTGTTGCCGTGGAGTGACGCGCCGCAGACGGTGTTCAGCGG
CCTCAACCTGCTGCTGTCCGACCAGGTGCCGGCCGAGCGCCGGGCCAAGGCGATCGACCG
CCTCAAGGCTTACGCCGGCCTGCAGCCGGGCGGCACCGCGTTCACCACGCTGGCCCGCCA
GCGCTACGAAGAGCGCTTGAAGGACAGCAGCCTGCTGCAGCCGACGAAGATCGAAGTGCA
GCAGTCGCTGGACAACGTCGAGACCTACATCAGCGGCATCGAGTCGCTGCTGAAGAAGTA
CCAGATCGCCGGCGCCGATGAAGCGATGAAGGCCCTGGCCGGGCAGATGAAGGACTACGC
CAGCTGGACGCGCTCGACCGTGCTGCCGAAGGCGCGCACCGACGCACGGCTGCCGGCGCC
GCTGTACGCCTACCAGCTCAAGCAGGTCGGCATCGACATCGACCCGAAGCTGCTGATGCA
GCGTGCGCAGCTGGAGTTCATGGAAACCCGCTCGGCGATGCAGCAGCTGGCGCCGCTGGT
GGTGAAGGAGAAGGGCCTGAAGGTGGCCGACCCGAGCGACCCGGTGGCGGTGATCCGCGC
GCTGAAGGCCGACAAGATCGCCGACGACCATCTGGAAGGCCACTACCGCAAGGTGATCGA
TGCCATCGATCCGCTGATCCGCGAGCATGCCATCGTCGACGTGCCCAAGCGCGCCATGCA
GATGCGCCTGGGTTCGGCCGCCGAGAGCGCGGCCAGCCCGGCCCCGCATTTCCTGCCGGC
GCCGCTGGTCAACAACACCGGGCAGCAGGGCACCTTCGTGCTGCCGCTGGGCAACCCGGC
CGCGGGCCCGGGCGCACAGTACGACGACTTCAACTTCGGTGCGGCGGCGTGGACGCTGAG
TGCGCATGAAGGCCGCCCCGGCCACGAGCTGCAGTTCACCGCGATGGTCGAGCGCGGCGT
GTCGCTGGCACGCACCATGTTCGCGTTCAATTCGGTGAACGTGGAAGGCTGGGCGCTGTA
TGCCGAGGCCGAGATGGTGCCGTACGAGCCGCTGGACGGGCAGATGATCGCCCTGCAGTT
CCGCCTGCTGCGCGCCGCACGCGCGATGCTCGACCCGATGCTCAACCTCGGCCTGACCGA
CCGCGCCAACGGCGAGCGCGTGCTGATGGAGCAGGTCGGCCTGTCCAAGGCGATGGCCAC
CCAGGAACTGGACCGCTACATGGTGCGCATGCCGGGCCAGGCCGGCAGCTACTTCTACGG
CTACACCCGTATCCTGGAACTGCGCATGCAGACCGAGCTGGCACTGGGTGCGAAGTTCGA
CCGCCTGGCGTTCAACAACTTCCTGCTCGACCAGGGCCTGCTGCCGCCGGACCAGCTGGC
CGACGCGGTGAACAAGGTGTTCGTGCCGAAGTACAAGCGCTGAACACCCCCCGGTAGTGC
CGGCCGCGGGCCGGCATTCCCCTGACGTCGGGAGGATTCCTGAGGTTGCCGGCCAGCGGC
CGGCACTACCCGCGGTGATGCTGCCGCGTCACCGCTGCGGGGTGATCACCTGCGTCGGCA
GTCGTGCCGGGGGTTCCGGGTTCGGCACCCAGATCGCCACGCCGGCGGCGCGCTTCTGCG
TGGTCGGAATACCGATGCCGACGCCACCGCCGACATGCGAGCCGAACGTGCCGGCACCCA
CCGACATGCCCACCGGTGAGCCGCTGCTGCCCACGCCCATCAGCACCACGCCATTGGCGC
CCAGCGCTGCGGCCTCGCGCTTCAGGCGCGCCACCGCTGCATCGGTCTGGCCCTGCGTGC
CGAAGCCCACGGCAGACGCCGATTCCAGCTGGGCGATTTCCTGGGAGCCGGCCGGCGGCG
TCGAATAGATCTGCACCAGTGCCGGATCGATCGGCGCGCGGGCGCGCCCCAGCATGACCT
TGGAGGTGCTGGCACAGCCGGCGGCGACCAGCAGGATGGCCGCCAACGCGGCCCAACGGA
TGTTCATGGCACGACCCCTGTAGGACTGGTTGCGATCATCGGCGGGCTACTCTGAATCGG
CGCCAACACCCGGCCCAGAGCAGGCACGGCGGCACGCTAGCACGGTGCCGGTGACAGCCC
CGCCAACGGCAGTAGGCGGCGACGGCGGGAACGACTATGGTGCACAGACAGGAACCAACT
GCGGGAGAGTGGAATGGGCGTGATCAGTCTGTTGTGGGGCGTACTGGCGCTGTTGTGGAT
GATCCTGGCGCTGATTCCGCTGCTGGGCTGGGGCAACTGGTTCCTGATCCCGTTCGCCGC
CGTGGGCGCGGTGATCGCCGCGCTGGGCATCCTGTTCACCCACCCGACCAAGCGCGGCCG
GGCCTGGGCCGGGCTGGTGCTGAACGGCATCGTGGTGGTGGTCGGCATCCTGCGCCTGGG
CCTGGGGGGCGGCGTGATCTGAGCCGCATCGCCGGGTGCGACAGGGCGTCGCAGGTACAC
GGCCGCGGGCCGGGCAGGGGCGTACAATGAACGGCTGCGCGAGCCCCCCGCGTGCCTGTG
AATCCGCGCCCGGCGCGGCTGCCCCATGATCATCCGACCCCGTCCCCACGGCTGGCAACT
GCTGTACATCCTGCGCGGCTCGATCGTAAAAGCGATCGCGCCGAAGGTGCTGGCCATCCT
GATCCTGTCCATCGCGGTGGCCGCGGTGGTGGAGCTGGCGCCGCCGACCGGCATCGAGCG
CGTTTCCGTCACGCCGTTCACCCTGCTCGGCCTGGTGCTGTCGATCTTCCTCAGTTTCCG
CAACAGCGCCTGCTACGACCGCTGGTGGGAAGGCCGCAAGCTGTGGGGCCAGCTGGTCTA
CGAATCGCGTTCGCTGGCCCGCCAGGTGAACCTGCTGCTGGCCGATGACGCCGGTCGCCG
CCGCCGCATCGCCTACCTCACTACGGCTTTTGCCCATGCGCTGGCCGCGCGCCTGCGCGG
GCGCATCGTGGCCCTGGCGGCGTTGCCGTGGCTGGACAAGCCGCAGCGCGAGCAGCTGGG
CCAGCGCGAGAACGTGCCCGACGCATTGCTGTCGATGATCGCTGCCGAGCTGGCCCAGGC
CCTGCGCGCCGGCGAACTCGACCCGATCCTCTACACCCAGCTGGAAGAGCGCCTGCACGC
GATGTCGTCGATCCAGGCCGGCTGCGAGCGCATCCTCACCACGCCGCTGCCGTTCGCCTA
CACCCTGCTGCTGCATCGCTGCGCATGGATGTTCTGCGTGCTGCTGCCGTTCGGCCTGGC
CAGCTCGCTGGGCTGGGGCACGCCGGTGCTGTCGGCGGTGCTGGCCTACGCCTTCTTCGG
CCTGGACCAGCTGGGCGAAGAAATGGAAGACCCGTTCGGCCTGGAGCCGAACGACCTGCC
GCTGGACGCGCTGGTGCGCACGATCGAGATCGACCAGCTCGACGCGCTCGGCGAACGCCC
GTTGCCCGAACCCCTGCTGCCGCAGGGCTACCTGTTGCAATAGCCACTCCTCGGAGCCTG
CCATGTCCCACCCGCTTTACCGCCCGCGCCGCATGCGCCACGACGAGTTCTCGCGCCGCC
TGATGCGCGAGAACACGCTGACCACCGACGACCTGATCTACCCGGTGTTCGTGCACGAAC
GTGCGGGCCGCACCGCAGTGCCGTCGATGCCGGGCGTGGAGCGGCTGTCGATCGAAGAGC
TGCTGAAGGTGGCCGAAGAAGCGCTGGAACTGGGCATTCCAGTGATCGACCTGTTCCCGG
TGATCGACCCGTCGCTGAAGTCGCTGGACGCGTCGGCGGCGTGGGCCGAGGACGGCCTGG
CGCAGCGTGCGATCCGCGCGCTGAAGTCGCGCTTCCCGGAACTGGGAGTGATGACCGACG
TGGCGCTGGACCCGTACACCACCCACGGCCAGGACGGCATCATCGACGACAAGGGTTACG
TGCTCAACGACATCACTGTCGAAGCGCTGGTCAAGCAGTCGCTGTCGCACGCCGAGGCCG
GTGTGGACATCGTCTCGCCGTCGGACATGATGGACGGCCGCATCGGCGCGATCCGCCGTG
CGCTGGATGCCGACAACCACATCAACGTGCGCATCATGGCCTACTCGGCCAAGTACGCCT
CGGCGTTCTACGGCCCGTTCCGTGATGCGGTGGGCAGCGCGGCCAGCCTCGGCAAGGCCG
ACAAGAAGACCTACCAGATGGACCCGGCCAACGGCGACGAGGCCCTGCGCGAGATCGCGC
TGGACCTGGAAGAGGGCGCCGACATGGTGATGGTCAAGCCGGGCATGCCGTACCTGGACC
TGGTGCGCCGGGTGAAGGAGACATTCGGCGTGCCGACCTTCGCCTATCAGGTGAGTGGCG
AGTACGCGATGATGAAGGCCGCCTTCGCCAATGGCTGGCTGGACGAGCGCGCCTGCGTGC
TGGAGTCGCTGCTGGGCTTCAAGCGGGCCGGTGCCGATGGCGTGCTGACCTATTTCGCGC
CGCAGGTGGCGCGATGGCTGCGCGAGCGCTGACAATAGCGCCACGATAGACGGAGGACTG
CGCGATGGGACCCGAACTGGGATGGGTGCAATGGCTGATCTGGGGCACCGGTACGCTGGT
GTTCGGCGCCATCATCGTCGCTGTCTTCATCGCCGCCTGGCGGGCCGGCAAGCGCCCGCC
GGAACAGCTCTCCGCTGCCCGCCACGTGGCCCGTGAGCAGGCGCTGCCGGAGACCGTGCA
GGCCGAGCTGGCCGCGTTGAACCAGCGCAAGGACAACGGCCAGCTGAGCGAGATGGAGTA
CGAGCAGTTGCGCGCCAAGGTGTTGTCGCGCTGACGGGGCGTTTCATCCACGCGTGGCGT
GGATCTACTGGTAGTCGCCAACCTTGGTTGGCGCTTTCACGTATGCCAACCAAGGTTGGC
ATCTACCAAACGGCCATCCACGCATGGCGTGGATCTACCGCGCGCACCCGGCCACCGCCG
CCACCTTCGGCACCGCCAACCGGTACACGTCCACGCCACCGGCACGCGGCGCCTTCGCTG
CACTGCTGGCCACCATCATCTCGCCCGGCTTGGCGTTGTCGACCACCGGCGCACCGGTCC
AGCCGCCGGCCTGGTTGAACGACAGCCCCAGCGGCTGCAGCGCTACACCGCTCCACGCAC
AGCCGCTGCTCCAGACCTGCGCGGTACTGCCGTTGCCGCGGCTGAACACCACGGCGCCGT
CCTGGCCCAGCCAGTCGCCGTCGGTCTCGTCGTCGGCGCTGTTCAACGCGCTCAGTGCGC
TGGCCGGGCCGCGCAGGCCCTGCGCATCCAGCGTCGCCACGAACAGGTCCCAGCCGGCGC
CACGGCCCTGCTGGCGGGCAAACAACAGCTGCTTGCCGTCCGCGCTCAGGGCCGGCCCGC
GCTCTTCCCGGCGCCCGCCGTCACCGGCCAGCGGCTGCGCCGGGCCCAGCCGGCCGTCGG
CGGCCAACGCGGCGCGGTACAGCGCCAGCGCGCCCTCGCGGCCGGCCGCGAACAGCAGCC
AGCGGCCGTCACGGCTGAAGTAGGGATCGCGGGCTTCACCGGCCACGCCTACCGGCAGTA
CCTGTGCCTGCTGCCAGCGACCGTCCACCACGCGCGCCTCCCACAGGCCCCAGCCGGCCT
CGCCGCGGCGGGCGAAGACGATGCGCTGGCCATCGGCGCTGATCGTGGCGCGACCCTCGT
CGGCGCGGGTCGAGACCACGCCCATGCCTTCGATGCCGTACTCGTTCAACGCCATCGCCA
CGGGGGCAGAGAGTAGACTGGCGGCGAGCACCAGCAGGGGCGGGGTGATGCGCATCATCC
GGTTCCGTGCACGAAAGAGCATCAGTCTAGCCAGCTTGAGGATTCCATGACCGACCGTTA
CGCCGTCTTCGGACACCCCGTTGCCCACTCGAAGTCGCCGCAGATCCACGCGACGTTCGG
TCGCCAGGAAGGCATCGCCATCGACTACCGCGCGATCGACCTGGCCCCGGATGCGTTCCT
GGCCGGACTGGAGGCCTTCGCCGCCGAGGACGGTGTCGGCGCCAACGTCACCCTGCCGCA
CAAGGAAGCCGCGTTCTCGGTGTGCACCACGCTGACCGCGCGCGCGCGCCGCGCCGGCTC
GGTCAACACGCTGCTGCGCAAGGGCGACCGCTGGCACGGCGACACCACCGATGGCATCGG
CCTGGTGCGCGACCTGACCGACCGCCACGGCCTGGACCTGCGCGGCCGCCGCGTGCTGAT
GATCGGCGCCGGTGGCTCGGCGCGCAGCGTCGCCCCGGCGCTGCTCGATGCCGGCATCAC
CGAACTGGTGGTGGTCAACCGCACGCCGGAGCGCGCCGACGAACTGATCGACGCGATGGG
CGAGCCCGGCCGTGCGATCAGCCGCTACTGGGAAGACCTGCGCGACCTCGGCGACTTCGA
ACTGATCGTCAATGCCACCTCGGCTGGCCGCGACCGCGACGTCGAGTTCAAGCTGCCGCT
GTCGCTGGTCAATTCGATGACCACTGCTGTCGACCTGAACTACGGCGAGGCGGCCATCGC
CTTCCTGGCCTGGGCCCGTGCGGCGCAGTGCCGCAATACCGTCGACGGCCTGGGCATGCT
GGTCGAGCAGGCCGCCGAGAGCTTCCTGCAGTGGCACGGCGTGCGCCCGCAGACCGGCGA
GGTCTACCAGTCGCTGCGCCAGGGCTCGGCCGTGCTGGCCGGCGAGGACTGACCGATGGA
CAGCACAACCCTGATGGTGACCGTGCTGAGCATGGTCGGCGTGCGCCTGCCGGTGCTGAT
CGCGCTGTGCGTCGGCCTGGTCTGGGTGGTCGGTGCGCCGCGCGATGCCACCCGCACCGG
CGCGCTGGTCGGCCTGCTGCTGTTGCTGCTGTCCAGCCTGGGTGGCCTGGCGGCGGGCAT
GCTGCCGATGTGGCTGGTCAGCAGCGGCAACTTCAGCGCCATCTCGGGCATGAGCGCCAT
CTTCGGCGTGGTGCACTTCGCGCTGGCGATGGTCGAGGCCATCGGCGTGGTGCTGCTGGT
GTGGGCGCTGGTGCGCCTGCTGCGTAGCCGTCCCGCCCCGGTCGCCTGAGCGCTGGCGCC
GGGCCACGCCCGGCGTGTTTCGCCCCTGTGCGGCGCGGGCTTCGGACCGTGCGCGCCGAC
GGGCGTCGTCGCTGGCTCGTTCAGGGTGCCAGCAACAGTGAACGCGGCCGGCCATGCGAC
AATGACCGGCCTGATCCAGCTACGGTAGTTCCCGGCGTGACCGAAACCGTCGCCGCTCCG
CGCACGCTCGATGACACCTTGAAGGACGCGATCCGCAAGGCGTACACGACGCTGCAGGCC
AATACCCCCGGCTTCTCCACCCGTCGCTCGCAGAGCCAGATGATCGGCGTGGTGTCGCGC
GCGCTGTCGAAAAGCGGTGGCGTTGGCGTGGTCGAGGCGCCGACCGGCGTCGGCAAGAGC
CTGGGCTACCTCACCGCAGGCGTGCCGATCGCGCTGGCCACCAAGAAGAAGCTGGTGATC
AGCACCGGCACCGTGGCGCTGCAGTCGCAGCTGGTCGAGCGCGATATCCCGAATTTCCTG
AAGGCCACCGGCCTGGAAGCGACCGTGGCGCTGGCCAAGGGACGCACCCGCTACCTGTGC
ACGCGCAATGCCGCCGAGGCGCAGGGCGAGGGCTCGCAGGGCGGCATGTTCGAGGATGAC
GCGCCACTGTTCGACCGGCCGCTGGCGCCGATCGAGATGGACATCGCCAAACGCCTGACC
GACGCCTTCACCAGCGGCAGCTGGGATGGCGATATCGACAATGCGCCGGAGACCATCAGT
CCCGGCCTGCGCAGCCGCATCACCACGCCGGCCTCGGGTTGTGCCGGGCGACGCTGCGCC
TATTCGGCGCAGTGCGCGGTGCTGCGCTCGCGCAATACGGTGCGCGACGCACAGATCGTG
GTCACCAACCACGCGCTGCTGCTGTCGGCGCTGTCGATCGGTGACAGCGACAACGGGCAG
CCGTTGATCGCGCCGCCCTCGGACATGCTGCTGGTGCTGGACGAAGGCCATCACATCGGC
AACGTGGCGATCGACCAGGGCGCGGCCAGCCTCGCGCTGGACGAGATGGCCAAGCGCACC
GGCCGCCTGCAGATCCTGATCGCCGGTGCGTACCGCGCGGTCGACAAGGACCGGCTGGGC
AACCTGCTGCCCAACGAAGCGATCGAAGTCGCCAGCAACGTGGCCAAGCAGCTGCGCGCG
TTCCGTGATCACATCGAGCGGGTGTGGATGCCGGCGCCGGCGGACGAAGAGCCGATGTGG
CGCGCGGCCAATGGACGCCTGCCCGAGGCCTGGCGCGAGCCGATCGAGGCACTGGCCGAC
GATACCCGCAGCCTCTACAACTGGGCGCATGCGGCCACCACGCAGGTGGCCAAGGGCAAG
CCGGACGATGCCGCGCGCGAGCGCCTGCAGCGCAACCTGGGCATGGCGCTGGAGATGATC
GAGCAGCAGTACAACCTGTGGCAGGCGTGGCGCCGCGAAGACAAGGACGGCGCGCCGCCG
ATGGCGCGCTGGGTGACTGCCACCCGCGATGGCGACCTGGTGCTGCACGGTTCGCCGGTG
TCGGCCGCGCACGTGCTGCGCAAGCTGCTGTGGGATGAAGTGGACTCGGTGGTGATGACC
TCGGCGACGCTGACCGGCGGTGGCGACTTCCAGGCGCTGGCGATCGACAACGGCATTCCG
GAAGAGGCCGAGATGGTCTCGCTGTCGTCGCCGTTCGACCTGCCCAACCAGGCCGAACTG
ATCGTGCCGAAGTTCCCGGTCACGCCGGACGACCGCGAAGGCCACCCGCGCGAAGTGGCG
CGCTACCTGGACACCGAACTGGACTGGGCCAAGGGCTCGATGGTGCTGTTCACCTCGCGC
TGGAAGATGGAGAAGGTGGCCGGGCTGATGCCGGCCGCGCGCCGCAAGCAGGTGCTGGTG
CAGGGCGAGATGTCCAAGACCCGGCTGATCGAGGAACACCTGCGGCGTGTCGAGGCAGGC
GAGGGCTCGGTGCTGTTCGGCCTGAACTCGTTCGGCGAGGGCCTCGACCTGCCCGGCGAG
GCCTGCACCACGGTGGTGATCACCCAGGTGCCGTTCGCCGTGCCGACCGACCCGCAGACC
GCCACCCTCAGCGAGTGGTTCGAGGGACGCGGGCTCAACGCGTTCAACCTGATCGCCATT
CCGCATGCGCTGCGCACGCTGACCCAGTTCGCCGGCCGCCTGATCCGCACCTCCACCGAC
ACCGGCCGCGTGGTCATTCTTGATTCGCGGCTGCTGACCCGCCGCTACGGCAAGCGCATC
ATCGACGCGCTGCCCCCGTTCAAGCGCGTGATCGGCTGAAAAAAGGGGACGGAGGGGATT
AAGTCGTTTGAGGCACAAACGACTTAATCCCCTCCGTCCCCTTTTCCCAGATGGCGGCCA
GCGGCCGGCACTACCGGATCGGCATCAATCGCCGAGCAGGGCGGTGTTGCGTACGGCGCC
CTTGTCGGCGCTGGTGGCCAGCAGGGCGTAGGCCTTCAACGCGCTGGTAACCTTGCGCGG
GCGTGGCGCGCGCGGTTTCCAGCCACGTGCGTCGGCGTCGGCGCGGCGCTGGGCCAGCGT
GGCCTCATCCAGCAGCAGGTCGATGCGGCGGGCGGGGATGTCGATGCGGATGCGGTCGCC
GTTCTCCACCAGACCGATCGTGCCGCCGCTGGCGGCTTCCGGCGAGACGTGGCCGATCGA
CAGGCCCGAGGTGCCGCCGGAGAAACGGCCATCGGTGAGCAGCGCGCACTGCTTGCCCAG
TCCCTTCGACTTCAGGTAGCTGGTCGGGTAGAGCATTTCCTGCATGCCGGGGCCGCCCTT
CGGCCCTTCGTAGCGGATCACCACTACCTCACCCGGTTGCACCTCGTCGGCGAGGATGCC
GGCGACGGCCGCGTCCTGGCTTTCATAGACACGCGCGGGGCCTTCGAACACGTGGATCGA
TTCGTCCACGCCGGCGGTTTTCACCACGCAGCCATCCACGGCCAGATTGCCACGCAGCAC
GGCGAGGCCGCCTTCCAGTGAGTACGCATGCTGCAGCGAGCGGATGCAGCCCTCGGCGCG
GTCCATGTCCAGGGTCGGCCAGCGCGTGGCCTGGCTGAAGGCCTCCTGGGTGGGGATGCC
GGCCGGGCCGGCCTTGAAGAAGGCATGCAGGGTGTCGTTGTCACTGCGCACCACGTCCCA
GCGTTCCAGCGCGTCGGCCAGGCTGGCGCTGTGCACGGTCGGCACCGTGGTATCGAGCAG
GCCGGCGCGGTCCAGCTCACCGAGGATGCCGAACACGCCGCCGGCGCGGTGCACATCCTC
GATGTGGTACTTCGGCGTGTTCGGCGCCACCTTGCACAGCTGCGGCACGCGCCGCGACAG
CGCGTCGATGTGGGTCAGGTCGAAGTCGACCTCCGCCTCCTGTGCTGCGGCCAGCAGATG
CAGGATGGTATTGGTGGAGCCGCCCATGGCGATGTCCAGGGTCATCGCATTGGCGAACGC
GGCCTGAGTGGCGATGCCGCGCGGCAGTGCGCTGGGGTCTTCGCCGCCATACCAGCGATG
GCAGAGTTCGACGATCAGGCGGCCGGCGCGGCGGAACAGCGCCTCACGGTCGGCGTGGGT
GGCCAGCGTGGTGCCGTTGCCGGGCAGCGACAGGCCCAGCGCCTCGGTCAGGCAGTTCAT
CGAGTTGGCGGTGAACATGCCCGAGCAGGAACCGCAGGTGGGGCAGGCGCTGCGCTCGAA
CGCGGCGACTTTCTCGTCGGAGGCGCTGTCATCGGCGGCCACCACCATCGCATCGACCAG
ATCCAGCTTGTGCTCGGACAGCTTGGTCTTGCCCGCTTCCATCGGCCCGCCGGAGACGAA
CACCACCGGGATGTTCAGGCGCAGCGCGGCCATCAGCATGCCGGGGGTGATCTTGTCGCA
GTTGCTGATGCACACCAGCGCGTCGGCGCAGTGCGCGTTGACCATGTACTCCACGGCGTC
GGCGATGATCTCGCGGCTGGGCAGCGAATACAGCATGCCGTCGTGGCCCATCGCGATGCC
GTCGTCCACGGCGATGGTGTTGAATTCCTTGGCGACACCGCCGACCTGTTCGATCTCGCG
CGCGACCAGCTGGCCGAGGTCCTTCAGGTGCACGTGGCCGGGCACGAACTGGGTGAAGGA
GTTGGCGATGGCGATGATCGGCTTGTGGAAGTCGCCGTCCTTCATGCCGGTGGCGCGCCA
CAGGGCGCGGGCGCCGGCCATGTTGCGACCGGCGGTGGAGGTGCGGGAACGGTATTCGGG
CATGGCGGGCGGAACGGGCGGGCCGTACGACGTGGGGGTCAGCCGATCATGGCCAATTTT
TTCGGTTGCTGCTGCAACCACCTTCACCGCTTGCAGCGGCTTGGCGGTCCGCGCATTTCC
CCTTATCCCCGCGCCTTCGGCGCGCCCCCCTTGAACAACAAGGGGGCTTCTTGCCGGAGA
CTTGGCTGCGCGCGCCGGGCATGACCGGGCGCCGCGGGATGTGTGCCAACCAAGGTTGGC
ACCTACCAGAGCGGTGCGTCGCCTGGGGTCGGATCCCATCGCGGCGCGATGGGCTCTGAC
CCCAATGCCGACGAAAATGAAAGTCCGTTCATCTTTCGCACTTTGCCGATTCCGGTTGCT
GGCCCGGATTTGGCATCATTGGGGCATTGATCCGTCGACAGGGCATGAGGCCATGAAACG
TTCCCGCACCACCGCGCTGCTGCTGATGAGCGCCGCGCCGCTGCTGTTCACCGCCTGCCA
GAAGGAGCCGGAGGTGAAGGTGCAGGAAGGCCTGTATACCTCGGTGGAGGCCTGCACCGA
GGCCACCGGCGATCCGTCGTCGTGCCGCAATGCGTTCGCTGAAGCGCAGAAGCAGGCCGC
CGATGCGGCGCCGAAGTACGCCAGCAAGGAAGCCTGCGAGAAGGACTACAAGCCGGAGCA
GTGCGTGCAGCAGCACACCTCGGCCGGTACCTCGTTCATCGGCCCGATGATGATGGGCTT
CTTCATGTCGCAGATGCTGAGCAACCGCGGCGGCCTCGCCCCGCAGGCGCCGGCGTCGGC
ACCGGCCTACCAGGACAAGAATGCGGGTTGGGCGCGCCCGGCACCGGGCGGCACCGGTGG
CCTGAACACCGCCAGCGGCATCGGTGCTGGCAAGGCCGGCCTGGCCCCGGTCACCAGCGA
GCCGAACCGTGCGGTCACTGCCAGCCGTGGTGGCTTCGGCAACACCAGCGCACGCCGCAG
CACCAGCGGCAGCTACGGCGGCTGATCAACCCATGCAGCGCATCCGGATTGCCGAGCGTG
CCCAGTGGCGGGCGCGCGCGGAAGAGGCGGGTTTCCGCTTCCACACCATCGACGGCCAGC
CGTACTGGGATGAACGCGCGTATTACGCCTTCACCCTGCGCCAGATCGAACAGGACATCG
AAGACCCCAGCGCCGAGCTGCACCAGATGGCGCTGGATCTGGTCGGTGATGTCATCGGCA
GCGAACGCTTGATGGACCAGCTGGCGATTCCGTCGCACTACCGCGACTGGATCGCCGACA
GCTGGCGCCAGCGCCAGCCGCACCTCTATGGCCGCCTGGACCTGGCCTACGACGGTACCG
GCCCGGCCAAGCTGTACGAATTGAACTACGACACGCCGACCTCGCTGTTCGAAGCCAGCT
TCTTCCAGTGGCAGTGGCTGGAAGACCAGCGCAATGCCGGCCGCCTGCCGCAGCATGCCG
ACCAGTTCAACGCGATCCACGAAGCGCTGGTCGAGCGTTTCGGCGACCTCGCCACGCAGC
TGCCGCCGCCGCTGTACTTCAGCGCGGTCGGCACTTCGGAGGAAGACCGTGGCACGGTCG
AGTACCTACGTGACTGCGCATCCCAGGCCGGCCTGTTCGGGCAGGCCATCGCCATCGAGG
ACATTGGCCTGTCCGAGGACGGCCGCTTCACCGCGCTGGACGACTCGGTGATCGGCACGC
TGTTCAAGCTGTATCCGCTGGAAGACCTGATGGCCGAGGAATTCGGCCGCGCGCTGCCCG
GTTCGGGCGTGCAGCTGCTGGAACCGGCCTGGAAGGCGGTGCTGAGCAACAAGGGCATCC
TGCCGTTGCTGTGGCAGCGCAACGTGGGCCATCCGAACCTGCTGGAAGCGCATTTCGATG
ACGGCAGCACGCTGGCGTCGGGCTGGGTACGCAAACCGCTGTTCTCGCGCGAAGGCGCCA
ACATCGAGATGCACCTGGCCGATGGCAGCACCCAACGCAGCGACGGGCCCTACGACGGCC
CGGCGATCATCCAGCGCGCCCATCCGCTCACCCGCTTCGAAGGCGGTTACCCGCTGATCG
GCAGCTGGGTGATCGGTGACCATGCCTGCGGCATCGGCATCCGCGAGGACGACAGCGCGA
TCACCCGCGACAGTGCGCGCTTCGTGCCGCACGCGATCGTCGACGAGGCGCCGACGCGGA
TCTACGTCTGATGACGGTGCGGCGCAATCGCGACCTGCGGCCTGCGCCGCTGCCGGGCCG
GCATCTGGATGACGGCCACGCCCTGTGGCGCTATTCGGACCGCATCGCGGTGCGCTGCCA
CCGCTGCGATACGCCCGGCTGGGTGGTGCGGACGCCGGAATCGCGACGTTTCCGCTGCCT
GGGCTGCAGCGCAGCCCTCGACAGTGGATGCGGCTGCGGTTGCTGTGCCGCGGGCGACTG
GGTCGGGCCCGTGCGCTACAGCGGCTATCGTCCCTGCGGATACTGCGGGCACAAATGGGT
CCGCGCCGAGCTGCACCGTGCGCGTGCAGTGTCGCCGTTGCGGACGCTGGCGGCGGACTG
CAGTCAGTGCGGACGCAGCAGCGAGGTGGAGGTCACGTTGTCGCGATGGCGTGGCAATGA
GGCGATCGATCCGCATTTTGGCTTGCCGCTGCGGCTGGTCGAAAAGACTGCGGCCGGAGT
GCTGTGGGCCTACAACGAAGCCCATCTGCAGGCACTGCACGACTACGCTGCCGCGCCTCT
GCGCGAGCGCGCGGGCGTTACCAACGGTTCGATGTTCTCGCGCCTGCCGCAGTGGATGAA
GCTGGGCCGCAACCGGGTGCTGCTGCAGCGTGCGGTGGAGCGGTTGCAACGTCGGTTGCT
GCAGGGGTAGTGCCGGCCGCTGGCCGGCAACCGGTTTTGGTAGATGCCGACCCTGGTCGG
CGCTGTGGATTTCGTGCCAACCAAGGTTGGCACCTACCAGGGCGATGCATCGGTTGTTGC
AGGGGTAGTCCCGGCCGCTGGCCGGCAACCGGTTTTGGTAGATGCCGACCTTGGTCGGCG
CTGTGGGTTTCGGGCCAACCAAGGTTGGCACCTACCAGGGCGATGCGGCGGTTGTTGCAG
GGGGTAGTGCCGGCCGCAGGCCGGCAACCGGTTTTGGTAGATGCCGACCTAGGTCGGTGC
TGTGGATTCGTGCCAACCAAGGTTGGCACCTACCAGGGCGATGCATCGGTTGCCGCAGGG
GTAGTGCCGGCCGCTGGCCGGCAACCGGTTTTGGTAGATGCCGACCTTGGTCGGCGCTGT
GGATTTCGTGCCAACCAAGGTTGGCACCTACCAGGGCGATGCGGCGGTTGTTGCAGGGGG
TAGTGCCGGCCGCTCGCCGGTAACCGGTTTTGGTAGATGCCGACCTTGGTCGGCGCTGTG
GGCGGGCCAACCAAGGTTGGCACCTACCAAGGCGATGCGGCGGTTGTTGCAGGGGGTAGC
GCCGGCCGCTGGCCGGCAACCGGTTTTGGTAGATGCCGACCTCGGTCGGCGCTGTGGGTT
CGTGCCAACCAAGGTTGGCACCTACCAAGGCGATGCGGCGGTTGTTGCAGGGGGTAGCGC
CGGCCGCTGGCCGGCAACCGGTTTTGGTAGATGCCGACCCTGGTCGGCGCTGTGGATTCC
GTGCCAACCAAGGTTGGCACCTACCAGAGCGATCGCGGGTATCAGAGCAGCCCTTCGCGC
TTCACCGCCAGATAGCGTTCCACCAGCGCGCCGGGCAGGGCATCGGCGGTCACGTCCAGC
ACCATCACCTTTTCGCTGCGCAGGGCCTCATGCGCCTTCGCGCGTTGCTGCAGGTACAGC
GCGGCGGCACCGGCCTGGGTGGCGTCTTCCAGTGTCTGCACCTCGCCCTCCAGTGCGCCG
TCCAGCTCGCGTTCGCGCAGGCTGGCCACGCACACCAGGTGGCGCCGCTGCAGCAGGCGC
ACTGCCGCCAGCAGGTCTTCGATGTCCTCATCACGCACGTTGCTGACCAGCATCACCAGC
GCACGCCGGCGCTGGCGCAGCGACACCTCGGTGGCGGCGGCCAGGTAATCGGTGGCCACC
GCGCGTGGCTGCAGGTCGTAGCTGGCGCGCAGCAGGTGCTCGACCGTACCCATGCCGCGC
TGCGGTGCCACCCAGCGGCGTTCGCCACCGGCAGCGTACAGGCCGGCAGCGTCGCCCTGG
CGCAGCGCCAGGTAAGCCACCACCAGCGAGGCGTTCAAGGCATGGTCGAAGTGCGAGAGC
CCGCCTTCGCTGGCCAGCATGCGCCGGCCACTGTCCAGCATCAGCAGCAGCTGCTGGTTC
TTCTCGTCCTGGTATTCGCGCGAGATCAGCTTGCGCGCACGCGCGGTGGCCTTCCAGTCG
AGCTGGCGCAGGCTGTCGCCGATGCGGTACTCGCGCATCTGGTGGAAATCGGTGCCTTCG
CCACGGCGGCGCTTCACGTGCGCACCAACCAGCCGCGAGGCCTGGTCGGCACTGAACAAT
GCGAAGCGGGTGAGCGGCACGAAGTTCGGATAGACCCGCACCTCCAGCGCCGGCGGCAGC
GTGCGTTGCTGCCACCACAGGCGCCACGGCGAACGCATGCGCAGGTGCACCCCCTCGAAG
CGGAAGTGCCCACGCTGCAGCGGCTGCAGGTGGTAGTGCAGGGTGGACGCCGTACCGGCC
TGCAGGCGCACGCGCTGCGGCAGCGCTTCCAGCGGCCAGCCGCCGGGCACCAGGTCGAAC
ACCTGCACCGTCATCGATTGCTCGGCCTGCAGGCGCAGCGCCGCCTCGCGGCGCACGCCC
AGCGCCAGCGCTTCGGGCAGCTCGCGCTGTACCTGCGGCGACGGACGCCGCGACTGCCGC
CACAGATCCCACAAGGCGGGCAGCGCGATGACGACGGCTGCCAGCGCCCAGCTCCAGCGC
GGCAGCCACCCGCCCAGCACCAGGCCGCCCAGGGCAGCCCAGGCCAGCAGCAGCGCCAGC
AGCAGCGGGGCCGGTCTCATCGGCGCGGTGCTTCCACCTTGGCCAGCAGCGCGCCCAGCA
CGTCGTCGGCGTCCTGGCCTTCGATCTGCAGCTCCGGGGCCAGTGCAATGCGGTGGCGCA
GCGCCGGGCGCGCAATGTCGCGCACGTCGTCCGGCGTGACGAAGTCACGGCCGGCCAGCA
CCGCCTGCGCGCGCGAGGCACGCACCAGCGCGATGCTGCCGCGGGGGCCAGCGCCGACCG
CGATGCCCGGCCACTGCCTCGTGGCCGCCACAATCCGCACCGCGTAGTCGATCACTTCGT
CATCGACGGTGATCGCCGCGGTCGCGCGCTGCAGTTCCAGCAGCTCGCCGGCCCCCAATA
CACGCGGCACCTGGCTCAGGTCGAAATCGCTGGCGGCACGGCCACTGGTGATCGCGGTCA
CCATGCGCTTCTCGTCCTCCAGCTGCGGGTAGTCGATCAGCACCTTCAGCAGGAAGCGGT
CCAGCTGTGCTTCCGGCAACGGGTAGGTGCCTTCCTGTTCCAGCGGATTCTGCGTGGCCA
GCGCCATGAACGGCGGCGCCAGGGTGAAGGCCTTGCCTTCGATGGTCACCTGGCCTTCCT
GCATCACTTCCAGCAGGGCCGACTGGGTCTTGGCCGGGGCACGGTTGATCTCGTCGGCCA
GCAGCAGGTTGGTGAACACCGGGCCGCGACGGATCTTGAAGCTCTCGCTCTTCGGGTCGT
ACACCGCGTGGCCACTGACGTCGCTGGGCATCAGGTCGGGGGTGAACTGCACGCGCCCGT
AGTCCAGCTCCAGGGCCTGTGCCAGTGCACGCACCAGCAGGGTCTTGCCCAGACCGGGCA
CGCCTTCGATCAGCACGTGGCCACCGGCCAGCAGCGCCACCAGGATCTGGTCCAGTACAT
CGGCCTGGCCGATGAAGGCGTGTCCAACGGCGGTGCGGATGGCATCGACGCGTTCGATCA
GGCGGGCGTTGGCGGCCGCCGGCAGCTCGGGGACTTCGGTCATAGCAGGGATCTCATCTG
GAGCAGCAAGCGGATGCGCTCGCGCAGGGCGGAGGAATCGTGCGGTGGCGGGGGCGTGAG
CGCGCTGGCAACACGGCCTTGCGGCCATTTCAGCAGCTCGGCGATGGCCTGATCGCGCGG
CGCACCGTCCAGTGCAGCGGCTACCGGTGCGCGCAGGCGCAGGCGATGCAGGAACAGGGC
GAACACGGCGTCGTACAGGCGCGTGCCGTGGCCGAAGCGCAGCAGCAGCTCGCCACTGGC
ACGCACGTGCTCCAGCAGCGAGCGGCGTTCCAGCACCGGCGACGGCAGCAGGCTGCCGAA
GCGCTGCGAGCGGCCCCACAACCAGCCCAGCAGGGCCAGCAGCAGCGGCGCCCACAGCGG
CCAGCCCTGGTAGAACAGGCGCGCCCACAGTGACGGCGGGCGGCTGGCATAGACCAGCCA
GAACGCACCCTTGCCGTAATTCGGGTCGAGCAGGTAACGGGTCAGGTCGCGGTGCGAGAG
ATCGTGCAGGCCATCACTGGCCTTGCCCGCGGCCGACGCCAGGCGTGCCGCCGGCGAATC
CACCTCGCCGCGCATGAATTCCATGTCGGCCAGCACGCTCACCTTGCCCTGGCCATGGTG
CAGGCGTGCGAACACCAGGCTGTGCTCGTTGCCCCAGCGCCGTTCGGCCCGCGCATTGGC
GGCAAAGCCCAGCGTGAAGCGACGGCCGCCGCAGAACTCGACGTGGCTGGGATCATCGAT
GACGTGGAATGGCTGGCAGTCGCTCTGCTGATACAGGCTGTCCACGCCCAGCTGGTCCAG
CAGGGGCCCCTGCGTGCTGCTGGCGTCGTCCTCGGCGGGCGGCGGCGTACGCACCAGCAG
ATGGCCACCACCATCAACCCAGGCCAGCAGGGCCCTGGCCGCCGGTGCCGGCAGTTCGCT
GCTGTCCTGCAGCAGCACCACCGTATCGTGCGGGCCCAGCGCCATCTGCTGCAGGTCCAG
CCGCGGCCGCGAGTGCACCTCGATGCCATCGGCACGCAGGGCCTGGCCCAGCACGTACAG
CGGGTTGTAGCCAGCTTCGCCCTGCGGCGGCAGCTGCACGGTCTCGGTCACGCGTTCGTG
CGTGCGCAGGTAAAGGATCGTCAGCGGCACGCCGAACAGCACCAGCCCACCCAGCAGCAG
CGACCAGAACAGGCGCGGACTCATGCCAGCCACCTGTACTGCCGGCGCAGGGTATCGGCC
AATGCATCGAAATCGGCGCGGCTGGGCAGGCGGCCACCGTAGGCGGCGTACTGCCACATG
CGCACGATGCGCGCGAACAGGTCACGGTCGGTGGCATCGGGCATGCGCCGCGACGCGCGC
AGGCATTGCGCTTCGGTAGCACCGGGCGGAAGCGCGATGCCGCTGCGCTCGCCCACCGTG
CGCACGCTGGCGCGGTACAGCAGGGCCAGCGCCTGCCGCGGCCGCCCCTGGTCCCACAGC
AGGCCGGCCTGGGTGGCCACGTCCGGCGGCAGCACGACCGGCAGTTCCACCGGTTCTTCC
ACTACCTGCGGTGCGGCCTCGGCCTTGCGCCGGCCACTGCCGCGCAGCCACGGCAGCCAC
AGCCGTGCGGTCAGCAGCAGCACCAGCAGCAGGACGCCCAGCAGGCCCCACAGGCCCCAC
TCGGCCAGGCGTGCCAGCCAGGCGATGCCGTCCTTGCGCGCTTTGCGTTCACCCTTGCTG
TTGGTGTCACGCTGCAGCTGCTTGTCTTCCTTCTTTTTTTCCTCGGCCTGCTCGATCGGC
TTCCAGCGGGTGACCTGGCGGGTCGGGCGCTGCAGCGGATCTTCATAGGCGCGGTTCACC
GCCTGGCGGAAGCCGGCGGTGTCCACTGGCGCTGCACCGAAGATCATGGCGGGTGCATTG
GCCGGATCGTTCGCCGCAGTGGCCGGTTCCTCCGCGCTGTCCTCGTCCTCTCCGGCATCG
TCTGCCTGTTCTGCGGCCGTCTGCGCGTCCTGCGCATGCACTGGCGCGGAGGCCAGCGGC
AGGGCAAGGCACAGCAGCAGCGCCAGCGTCGATGCCGCCGGCAGCAGCCGCTCGCGCAGG
CGGCGCAGGGCGATCTCCACGTCCCACGCTTCCATCTGCGTGCGCCGGTTCAAGTACAGG
CCGAAGCCGGCGCCGACGTAGAACGGACCGATCAGCACCGAGGCCAGCCAGCACGCCAGG
TTGAAGCCGGCCCGCGCCCAGGCGGGTGTGTCCTGGCCGATCATGTCCCACGCGGCACGC
CATGATTCGGACATCAGCTCCAGCGGCATGAACATGAACACCGCGCCGATCGCACCGGAC
ACCAGCACCGCTTCAAACGCCATGCAGGCCACGGTCAGCACGGCGGCGGCACCCGCCGCA
CCAGCGGCCACAGCGCGGCGGCGTGCACCGCGCTGGGCCGGCGCATTGCCCTCCAGCAGG
TTCACCGGCAGGCACAGGCTGCGCAGCACGCTGAAACGGCGCCAGCCCAGGTAGCCCCAG
AAACCTGCATTGCCCCAGCTGCGTTGCGCGCGCAGGGCCGCCAGCGTACCGACCGGCTCG
CCGAAGATGCCACGCGACAGCACGTACAGCGGCGCCCGTTCGAACAGCGGCTTGCACCAC
CACATCGCCAGCCACGCCCAGCCGAATGCATCCAGCCACCAGCCCAGCGCGTTGAAGACC
ACGAACAGCGGCGCACTGGCCAGCAGCCAGCTGCCCCATACCGCGCGTGCGTGGCGGCGC
GACAGGGCGCTGCCCAGCTCCATTGCTTCCCAGCCGCTGCGCGCGCGCAGCACCACGTCC
AGGTGATCAATGCGCATGGCCGCCTCCGCGTCCGCCGCGCCACAGCCACAGCAGCACGCC
GGCCCACAGCATGCCGGCCACGCTGAACTTGCCCCACGCCGGCACGTCGGCAATCGACGA
CCAGAAGGCTTCGATGAACGCGGCCACCAGCAGCATGAACGCCACGCCCAGGCACAGGCG
CGCACCGATGCGGCCGCCCTCGACCAGTGCATCCAGGCGGCTGCGCCGGCCGGGTGCCAG
CAGTTTCATGCCCAGCTGCAGACCGGCACCGCCGGCGATCACGATCGCGGTCAGCTCGAA
GGCACCATGGCCTGCGACGAAGCGCCAGAACGGATCACCATGGCCGATGTGCTGCAGGTG
GCCCGCCACCGAACCGATGATCACGCCGTTGAACAGCAGCACCAGCAGCGTGCCCAGGCC
GGCCAGCAGGCCGCTGGCGAAGGTACGCAGGGCGATGCTGATGTTGTTGAGGATGTAGTG
GCCGAACATCATCCAGTCGGTGCCGCTGTCGCGTCCCAGGCGCTCGGCGGCCGGATCGTA
CATGCGCTCCATCTCGGCGATCTGGCGGTTGTCCATCACCATGTGGATCAGGTCCGGATA
GACCTGCACCAGCACGAAGCAGGCCAGCGCCGGCAGCGCGAACATCGCCAGCGCCACCCA
CATGCTGCGCGCCTGGCTGCGCACCAGCAACGGGAAGTCGGCCACCAGGAATTCCAGCGC
ACCGCGCCAGCGCGTCGGCGGCGTGCGGTACAGCACGCTGTGGCCCTGCTGCATCAACTG
CTGCAGGCGCTGCACCAGCTGCGGGCTGTAGCCGCGCTCGCGGGCCAGCGCCAGCTGCTG
GCACAGGCGCCGGTAGCGCTGCGGGAAGGCGGTATCGTCCAGCGCGAGCGCGCTGGCCTT
GCGCCGCGTGCGGCGCGAAGCACCGGCGCGCAGCAGCAGCCAGTGTTCCAGGTCCTGCCA
TTCCTGCTGGTAGCGGGCGACGAACTGTTCCTGCTTCATCGCCGCCCCAGCAGCCAGTTG
GCCATGGCATACAGGCGCAGCACGCCGACCTGGCCGTGGGTGCCGGTCAGTGGCTCGGCA
ATGCCGGCCAGTTCCTGCTGGCGTGCCGCCGACAGCCGCGGCGCGCGCTCGGCAAAGGCC
ATCAGCGCCGCCTGTTCTTCCGGTCGCAGCGGCTGCGGCGGGGCCAGCACGCTGTCGATG
GTGGGCGGAGGCGGCAGGTACAGCACCGGTGCATGCACCACCACGGTACCGGCCACCAGG
TCGCCGAGGCGGCGGCCGTGGGAATCGAACAGGCTGCTGATCAGGCCCAGTGCATAGCCG
AACGGCAGCATGTCCACGGTGCGCAGCAGGTTGCGGGTGATGGCGGCCATCCAGCCCACC
GGCGCGCCATCGCGCGCGAGCACGTGCAGGCCCAGTGCGCGCTTGCCCAGGGTGCGGCCC
CACCGCGCTTCGCAGACGATCGGGTAGGCCCAGTAGACCAGGAACATCAGCACCAGGCCG
AGCCCGGAGCCGAACGAATCCAGCAGTGCCAGCGGAATCGACATCAGCACCAGCACCGCG
ATGCGCACGCCCAGATCGATCAGCCAGGCCATCGCCCGGGGCACCGGGCCGGCCGCCGGC
AACTGCAGCGGCACACCCTCCGGCGTCACCACCTCGCGGTAGGTATCGAGCATCGGTGCG
GCCATCAGTGCGATGGCCTTCGTTGTGGGCGGCGGAGTCCTCTCCGGCAGGCAGCCACAG
GCATGGGGGTCTCGACAGGTCCTGGTCGGGCCCAGACTTTAGCAGAGCCGCATGGCGGCG
TTGGCCGTTCAGCCCAGGTATTCGTCCTTCAGCCGCACGTAGTGGTCGGCCGAATAGTGC
AGCGACTCGATCTCCCTGTCGCTCAGCGTGCGCGCCGGGCGGGCCGGGTTGCCCACCCAG
AGCTCACCTTCACCGACCACCTTGCCCGGGCCGACCACCGCTCCGGCACCGACGAAGCCA
TGGCGTTCCACACGGGCGCCATCGAGGATGCAGGCGCCCATGCCGATCAGGCTGTAATCA
CCGATGGTGCAGGCGTGGATGATGCAGCCATGGCCGACGGTCACGCCTTCGCCGATCAGG
GTCGGGTAGCCGGCCTTGTTGTACGGGCTGTGGTGGCTGACGTGGATGATGGTGCCGTCC
TGCACATTGGTGCGCGCACCGATGCGGACGTAATTGACGTCGCCGCGGATGATCGTACCC
GGCCACACTGATACGTCCTCGGCCAGTTCCACGTCACCGATGAGGATGCAGGCCGGATCG
ATGTACACGCGCTCGCCGAGGACGGGCATCTTGTCGCGGAAGGGGCGCAGCGGGTTCATC
GGTGTCTCCGGAAATCAGGGCGTTCACCGCGATGATACCTGCGTGGTAGTGCCGGCCGCT
GGCCGGCAACGTCATGGGCGTACCTGGAATTCTGCGGTTGCCGGCCAGCGGCCGGCACTA
CCCGAGTCAGGTGCAGCCGCTCAGATCGGCGCGTGCTCGGCCAGCATCTGCCGGAACAGC
TCATCCAGCCACGCCGCATCACCGTGTCCAGCGGGCAGCTGCGGCGCCTGCGCAGTCCGG
ATGGCCAGTTCACGATCGATGAAATCGCTGATCGCCGCGATGCGTGGCCCGGCACTGACC
TCGGCACTGGCGCGTTTAACCGCCAGCAGGGCATCGATGGCTTCACGCACCGGGCCGTGC
GTCAGCAGCCGGTCCAGCAGGTCCTCGAAGGCCATCGGCGGGGGGGTCTGTTCGTGCTCG
ATCCACTGGCAGGCCAGCAGTGGGCGCAGCACGTACAGGTACTTCTTCGTGCGTACCGTT
TCGCCACGCAGGTAACCGCGATGGTTCGAGCGCGCCATGTTGAAGTAGTGCCACCACGTG
CCCAGTGGTGAATAGAACGACTCAGCTGCCTTCCAAAGCTGCGACACTGCGGTGTGATCC
TGCTGGTAGATGATCGGCGAGCGCAGCCATTCAATCAGTGTCGGATTGGATTTTGAAACC
AGGCGCAGCGCCTTGCGCAGATCCCAGCCGCTGACATCGAGCGCATCGTCGATCGGCAGC
TCGATCACATCCCGCTGCGCATCGCCGGGGCCGGTGCTCTCGTTGACGGTGAGATACCAT
GGCTGGCGATGCACGTAGATGAAGCGTGCATCGTAATCGCTGTCCGGCGAAGAGAAGCCC
CAGCCACGGCTGCCGGACTCGCACGCCAGCAGAACGCGCACGTCGTGTCGCTGTTCGATG
TCGGCGAGGCTGGAAAGAATGGCGGCGCGCTTGTCCGGCGCGATCGGGTGGATGTCGTCC
ATGCAGTCGTGATCCGTTGATGTCGAGCGTGCTCGACTGTAGCGCAGTTGCGCACGGGTA
GTGCCGGCTAGGGTTCGTAGCTGTAGCCCATGCCGTATACCGAACGGATCGGTTCGCCTT
CCATGCCGGCGTCGGCCAGCTTGCGGCGCAGGTTGCGCACATGGCTGTCGACGGTGCGGT
CGACCACCACGCGGTGGTCCAGGTAGAGGCGGTCGAGAAGCTCATCGCGCGCCCAGATCC
GGCCGGGCGTAGCCAGCAGGGTGCGCAGCAGGCGGTATTCCACCGGCGTCAGGTCCAGGC
CCTTGCCGTTCCAGGTGGCGCGTGCCGCCGGTTCGTCGATATGCAGCCCGCTGTTGGCGC
GTGCAGCGGGGTCCGGGCGGTAACGGCGCAGCACCGCCACCACCCGCGCCACCACCTCGC
GCGGACTGAACGGCTTGCAGATGTAGTCGTCGGCACCGATGTCCAGGCCCAGCAGGCGGT
CGATCTCTTCCACCCGCGCAGTGACCATGATCACCGGTACGTCGCTGCCGGCGCGCAGTT
CGCGGCACAGGTCCACGCCATCGCGTTGCGGCAGCATCAGGTCCAGCAGCACCAGGTCGG
GCTGGTAGCGGGCGAACGCGTCGATCACCTGGCCGCCATCGTCCACCCATTCGCTGGTCA
TGCCGGCGGCGGCCAGGTAGTCACGCAGCACCGAGGCCAGGCGTGGCTCATCCTCGACGA
TCAGGATCTTCGCGGACGCGGCGGGGGACAGGCTCATGCGGACTCCGGCAGGGTGACGAC
CACGCGCAGCCCGCCCAGCGGCGAGGGCTCGGCGTGGATATGGCCGTGGTGGGCGAGGAT
GATGTTGTGGCTGATGGCCAGGCCCAGCCCGCTGCCGCCGCTGGCGCGGTTGCGCGAACT
CTCCACCCGGTAGAAGCGCTCGAACAGCAGCGCACACTTGTCGGCCGGTACGCCCGGCGC
GGTGTCTTCCACGATCAGCTGCACGCCGGCAGGCACGCGCGTAGCCTGCACGCGCACGCG
GCCGCCGCCATGGGTATAGCGCAGCGCATTTTCCAGCAGGTTGGCCAGCACCTGCTGCAG
GCGGCGCTCGTCACCGGACACCTGCAGCGGTGTGGCGGGCAGCGCTTCTTCCAGTGCCAG
CCCCGCCGTGGAGAAGCGCACGCGCATGCCATTGAGCTCGCTACGCACCAGCGCCACCAG
GTCCAGCGGGGCGAAGCGGTAGGCCAGGCCGCCGGACTGGGTCATCGACAGGTCGTGCAG
GTCGTCGATCAACTTGCCCAGCTGGCGGATCTCGCCCTGCAGGGCACCCAGGTTGGCGCG
GTCCAGCGGGCGGATGCCGTCCTCGATCGCCTCCAGTTCGGCGCGCACCACCGCCAGCGG
CGTGCGCAGTTCGTGCGAGATGTCGGCAATGAAGGCGCGGCGGTTGCGCTCGGTGTCGTC
CAGCGCCTGCGCCATCCGGTTGAAGTCGTTGACCAGTGCATCCAGCTCGTCATCGCTGGT
GCGCTCGATGCGGGTGGCGTAGTCGCCGGCGGCGAGCCGGTGAGTGGCGGCGGCCAGCTT
GGCCAGGCGCTGGCGCAGCGCGCGCGACACCAGCCAGGCCAGCACTACGGTCACCAGCAG
CAGTGAGATGCCGATCACCCACCATGCGCGCATCTGGGTGTTGTAGAAATTCAGGTCGTT
GGTGGCGATGACGGTCTGGAACGGCACCATGCCCAGCCAGCCGACGGTGTGCCCGTCCAG
CTGCACCGGATGCGGCTCGTCGTCGCTGATCGCGTCCGGGTTGCCGGCCACGAACCGATG
CTGCGCATCGAACAGGCCCAGCCGCGAGGGAACGCCGGTCTGGTCGGACAGCGGCGGCAC
GGGCCCCTCGTGCCCATGGCCCAGGTCCGGGCGCAGCAGCCGCGCCCAGCGGTCACTGTC
GCCGCGCAGATGCTCCCAGCCGCCGTGCGTGCGGTACTCGCGCTGCAGGTGTGGCATCAC
GCGCTGCATGCGCAGGTCGCCCTGGTCGTTGAGGTAGTCCAGGAAGCCGGTCTGGAACGC
CACGCGGCTGGCAATGCCGTTCACTGCCAGCACCAGCAGGCAGGCGGTGAAGATCGCGAG
GAAGGTCTTCGCGGTCAGGCCGAATTTGAATCGAATCTTCGCCATCGCCGGGCCATTAGC
GGCGCATGCGGCGCCGAAAGCAAGCGCCCGCTGAGCCGGTCGCACAATCTCCATATTCTC
TGCACACTTTCACGGCAGCGTGCACGGGTCAACGAAAGGCCCCCACGCCCCCCATGTCAC
TCCTGCGTCCGCTGTTCCGCTCCCCCCGTGCGTTGTTGTTGCCCCTGCTGCTGGCCCTGG
CGGCCTGCTCGGCGGGCAGGACCGAGGCCCCGGCCACCCCCGAAGTCGGCGTCGTCACCG
CCCGCGCGCAACCGCTGGCGCTGCAGCAGACCCTGCCCGGCCGGGCGGTGCCGTTCGAGG
TGTCCGAGGTGCGGCCGCAGATCGGTGGGCTGATCCGCCAGCGGTTGTTCACCGAAGGCC
AGCAGGTCAAGGCCGGGCAGCTGCTGTACCAGGTCGATCCGGCGCCGTACCAGGCCGCCT
TCGATACCGCGCGTGGCCAGCTGGCGCAGGCCGAGGCCGCTGTGCTATCGGCGCAGCCGA
AGGCCGAGCGCACCCGCACGCTGCTGGGCATGGACGCGGCCAGCAAGCAGGACGCCGACG
ATGCCACCTCGGCACTGAAGCAGGCCCAGGCCAACGTGATTGCCGCGCGCGCGGCATTGC
AGGCCGCCCGCATCAACCTCGACTACACCCGCGTGACCGCACCGATCGACGGCCGCATCG
GTACCTCCAGCGTCACCGCCGGCGCGCTGGTCGCCGCCGGCCAGGACGCGGCGCTGGCGA
CCATTCAACGGCTGGACCCGGTCTATCTGGATGTGACCCAGTCCAGCACGCAGATGCTGG
CGCTGCGCAAGCAGCTCGACGCCGGCCTGGTGAAGGCCATCGATGGCAAGGCCCAGGTGA
AGGTGCTGCTGGAGGACGGCAGCACCTATGCCCATGAGGGCACGCTGGAGTTCGTCGGCA
GCGCAGTCGATCCAGGCACCGGCAACGTGGTGCTGCGCGCGGTCATTCCGAACCCGGAGG
GCCTGCTTCTGCCGGGCATGTACCTGAAGGCGGTGTTGCCGATGGCCACCGATGCGCGTG
CCCTGCTGGTGCCGCAGAAGGCGGTGCTGCGCAATGAACGTGGCGAGCCGCTGCTGCGCC
TGCTCGACGCAAAGGATCGCGTGGTCGAGCGGCGGGTCAGCACCGGCCAGGTGGTGGGCA
ACCAGTGGCAGATCACGCAGGGCCTGAAGGCTGGCGAGCGGGTGATCGTCAGCAACGGCA
GTGCGGTAGCGCTGGGCCAGCAGGTGAAGGCGGTGGCGGCCACCACGGCGCAGCTGGCGG
CGATGCCGGCGGTCGACCCGAACGGCAACACCGACGAAAAGTCGCACTGAGGCCTGCCGC
GCATGGTTCGTTTCTTCATCGACCGGCCGATCTTTGCCTGGGTGATCGCCATCGCGGTCA
GCCTGCTCGGCCTGCTCGCGATCCTGATCCTGCCGGTGGACCGCTACCCGCAGATCGCCC
CGCCCACCATCACCATCCGCGCCACCTACACCGGCGCCTCGTCGCAGACCGTGGAAAACG
CGGTCACCCAGGTCATCGAGCAGTCCCAGCAGAGCCTGGACCACCTGATGTACATGACCT
CGACCAGTGCTTCCGATGGCTCGGCGCAGGTCAACCTGGTGTTCGCCACCGGCACCAACC
CGGACACCGCGCAGGTGCAGGTGCAGAACCAGCTGCAGGCCGCGATGGCGACGCTGCCGC
AGGCGGTGCAGCAGAACGGCCTGACCATCACCAAGTCCAGCGGTTCGATCTTCGAGGTGC
TGTCGTTCACCAGCGAAGACGGCAGCATGGACAACTTCGATGTCGCCAACTTCATGGAAG
CGCGCATCGACGACCAGATCAGCCGCGTCAGCGGTGTCGGCAACATCCAGCCGATCGGCC
AGGAATACGCCATGCGTATCTGGCTGGACCCGGAAAAGATGCGCCAGTACGCGCTGATGC
CGTCGGACATCGAGACCGCACTGCAGGCGCAGAACACCGACGTGTCGGCCGGTGAACTCG
GTGGCCAGCCGGCGCTGAAGGGCCAGCAGCTGGACGCGACCGTGACCGCGCGCAGCCGCC
TGCACACGCCCGAGCAGTTCGCGCAGGTGGTGCTCAAGGCCGATGCCAGTGGCAGCGTGG
TGCACCTGGGCGACGTGGCGACGATCGGCCTGGGCCCGGAAAGCTATGACAGCATCAGCA
CGTTCAACGGCAAGCCGTCGGCCTCGCTGGGCATCGAGCTCAACGCCGGTGCCAACGCCA
TCGCCGTCTCCAAGGCCGTCGAGGCACGACTGCAACAGCTGCAGAAGTACTGGCCGCATG
GCTACACCTACCACGTGGCGTTCACCACCACGCCGTTCGTGACCATCTCGCTGAAGGAAG
TGGTGATCACCCTGATCGAGGCGATCGCGCTGGTCGTGCTGGTGATGTACCTGTTCCTGC
AGAACTGGCGGGCCACGCTGGTCCCGACCATCGCGGTGCCGGTGGTGCTGCTGGGCACCT
TCGGCGTGCTGGCCGCCTTCGGCTATTCGATCAATACGCTGACCATGTTCGCGCTGGTGC
TGGCCATCGGCCTGCTGGTGGACGACGCCATCGTGGTGGTGGAGAACGTGGAGCGGGTGA
TGACCTTCGAAGGGCTGGCACCGAAGCCAGCCACGTTGAAGGCGATGGGCCAGATCACCG
GCGCGCTGGTCGGCATCGTGCTGGTGCTGACCGCGGTGTTCCTGCCGATGGCGTTCTTCA
GCGGTGTCACCGGCGTGATCTATCGCCAGTTCTCGGTGACGATCGCCGCTGCGATGATCC
TGTCGGTGCTGGTGGCGATGACCATCACCCCGGCGCTGTGCGGCAGCATCCTGCACCAGA
TTCCCAAGGGCGGCCATCCGCATGGCGACCACGCTGGCGAGCCGGGCCTGCTGGGCAAGT
TCTTCATCTGGTTCAACCATCGCTTCGAGCGCACCTCCAACCGACTGCGCCATCGCGTCG
ACCGCTTCCTCGGCCGGCGCACGCTGGGCGTACTGTGCTACCTGGTGCTGAGCGTGGCCA
CCGGCCTGTTGTTGTGGCACCTGCCGGGCGCGTTCCTGCCCGATGAAGACCAGGGCATGC
TCAACGCGCTGGTGAAGCTGCCCGCCGGGTCCACCCTGGAGCAGACCCGTGCCGTGATGG
ATCGCCTGAGCGCCGCCGCGGTGAAGGACGACAGCGTACTGTCAATCCAGGCCACCGCAG
GTTTCAGTGTCAGCGGCAGTGGCCAGAACGTCGGCCAGGCCTTCATCCGGCTCAAGGATT
GGGACGACCGCAAGGACGATGCCGATACCATCGCCGCGCGCTTGACCGCGGCCATGGCCA
GCGTGCCCGATGCGCAGGTGTTCATCACCTCGCCACCGGCCATCCTCGGCCTCGGCGATG
CCGGTGGCTTCACCCTGGAACTGCAGGACGAAGGCGGTGCCGGCCATGCCGCCGCCGTGG
CCGCGCGCAACACGCTGCTGAAGGAGGCTGCCAAGGATCCGAAGCTGGTCAACGTGCGCT
ACGCCAGCCTGGAAGACGCGCCGGTGTACGCGGTGAAGGTGGATGACGCCAAGGCGCAGG
CGATGGGCGTGAATCCGCAGGACATCAATGACACCTTGAACGCCGCGCTGGGTGGCGACT
TCGTCAACAACTTCATCTACAAGGGCCGCATCAAGAAGGTGTTCATCCAGGGCACGGCCG
AAGCCCGCATGCAGCCGCAGGACATCGAGCGCTGGAGCGTGCGCAACCAGGCCGGGCAGA
TGGTACCGCTGTCGTCGCTGGTCAGCGCGCACTGGACCAGTGCGCCGGCCGCGCTGCAGC
GCTACAACGGCGTCTCGGCGATGGAGATCACCGGCCAGCCGGCACCGGGCGTCAGTTCCG
GCGAGGCGATGGCCGAGATCGCACGCCTGGCCGACACGCTGCCGGAAGGCTTCAGCCACG
CCTGGTCGGACATGGCCTACCAGGAACAGCTGTCGGGGAACCAGGCGCCGATGCTGTATG
CCATCTCGCTGCTGTTCGTGTTCCTGTGCCTGGCCGCGCTGTATGAAAGCTGGGCGGTAC
CGTTCGCGGTGATGCTGGCGGTGCCGGTAGGCGTGTTCGGCGCCGTGCTGATGATGAACC
TGCGTGGCCTCAACAACGACGTGTACTTCCAGGTCGGTCTGTTGACCACGATTGGCTTGG
CTGCGAAGAACGGCATCCTGATCGTCGAGTTCGCGCGCATCCTCGAGCAGCAGGGCAAGC
GCACCCGCGAAGCGATCCTGCAGGCGGTCTACCTGCGGCTGCGCCCGATCGTGATGACCT
CGCTGGCATTCCTGATGGGTGTGCTGCCGCTGGTGTTCGCCACCGGCGCCGGTTCGGCCG
CGCGCCGTTCGCTGGGTACCGGCGTGGCCGGCGGTACGGTCGCCTCGATGGTGCTGGGCA
TGTTCTTCGTGCCGTTGTTCTACCTGCTGGTGCGCCGCCTGTTCCCGGGCCGCGCGCGTG
CCGACGCCACTGCCCCGGAGGCACGCCCATGAAGGCGATGCTGCTGCGCGCCCTGGCGGC
CGCAACGATGACCACCGTGCTGGGCGGCTGCGTGAGCATGGCCCCGCACTACCAGCGCCC
CGAGGCGCCGGTGCCGGCACAGTTCGCCAATGCCGCCACCGGCGAGACCGGGCCAGCACT
GGCGATGCCGGCCTGGCGCGAGGTGTTCCTGGAGCCGCGCCTGCAGCAGGTCATCGCGCT
GGCACTGCAGAACAACCGCGACCTGCGCGTGGCGGTGCTGCAGGTGGAGAAGGAACGCGC
GCAGTACCGCATCCAGCGCGCGGCGCTGCTGCCGTCGGTGGATGCCAGCGGCAGCGTGAC
CCGTTCGCGGGTGAGTGATGCCAACAGCGAGATCGGCGTCAGCCAGGTGACCGAATCCGA
TGCCGTGCAGGTGGGCTTCAGCAGCTGGGAACTGGACCTGTTCGGGCGCATCCGCAGCCT
GAAGAACGAGGCGCTGCAGAACTGGCTGGCCAGTGCCGAGAACCAGCGTGCGGCGCGCAC
CAGCCTGGTCGCCGAAGTGGCCACGGCCTGGCTGGCGCTGGCGGCCGACGAGCAGTCGCT
GGCGTTCACCCGGCAGACGCTGGACAGTCAGCAGCAGACCCTGCAGCGCACCGAGGCCCG
CCATGCACAAGGCCTGGCCTCGGGCCTGGACCTGTCGCAGGTGCAGACCAGTGTGGACGC
CGCGCGCGCTGCGCTGGCCAAGCTGCAGACCCAGCAGGCGCAGGATTGTGATGCGCTGCA
GTTACTGGTGGGTGCTCCGCTGGACGCGGCATTGCTGCCCAGCGCACAGGCACTGGACGG
CACCGTGGCGCTGGCGCCGTTGCCTTCCAACCTGCCCTCGAGCGTGCTGCTGCAGCGTCC
GGACGTGCTGTCCGCCGAACACGCGTTGCAGGCGGCCAACGCCGATATCGGCGCCGCGCG
CGCCGCGTTCTTCCCGACGCTGACGCTGACTGCCAACTACGGCCACAGCTCCACCGCGTT
GTCGACGCTGTTCTCGGCCGGCACCCGCGGCTGGTCGTTCGCGCCCAGCATCACGGCGCC
GATCTTCCACGCCGGTGCGTTGAAGGCCTCACTGGATGCCTCGAAGATTGGCAAGGACAT
CGGCATCGCTCAGTACGAGAAGGCGATCCAGCAGGCCTTCAGTGAAGTGGCCGATGCCCT
GGCCACGCGCGATCACCTGGGCGCGCAGATGCAGGCACAACGGGCACTGGTCGCCGCCAG
CCAGCGCAGCTACACGCTGGACGAGGCGCGCTATCGCACCGGGCTGGACGGCTATCTGCA
GGCGCTGGATGCGCAGCGCAGCCTGTTTGCCGCGCAGCAGGACCTGATCGCGCTGCAGCA
GCAGGAAGCGGGAAACCGGGTGACGCTGTTCAAGGTGCTGGGCGGTGGCGCGGACGCACG
GTAACGCGCCCTGCTCTGGTAGGTGCCGACCTTGGTCGGCACGGAAGCATGGAGTGTCGC
GATCTGATGATTCGTGCCGACCAAGGTCGGCACCCACCAAGGCAGATTCATGTGCCGACC
CAAGTCGGCACCCACCAGAAGCGGACGGTGCTGTCTACGCCACGCGGCCCCGGCGTGCAC
GCTCCAGGTGCACCAGCAGCAGCGAGATTGCCGCCGGGGTCATGCCCGGGATGCGCTGCG
CCTGGCCGATGGTCTGCGGACGCACGCGTTCCAGCTTCTGCAGGGCTTCGGCCGACAGCC
CGCGCACCGTGGCGTAGTCGAAGGCTTCAGCGATCGGCGTGGCTTCATGCCGCTGCTGGC
GCTCGATCTCCTCGCGCTGGCGGTCCAGGTAGCCGGCGTACTTCACGCCGATCTCCACCT
GCTCGGCCACCTTGGCGTCGGCCACGGCCGGGCCCAGCGACGGCACCTGCATCAGCTGCG
CGTAATCCAGCTCGGGGCGCTTGATCAGGTCCAGCACGTTGGTTTCGCGGCTGACCGCCA
CGCCCAGCGTGTCCTGCACTTCGCGGCCCAGCGCATTGGCCGGGGTCGCCCACAGCGCGC
CCAGGCGCGCGCGCTCGGCGGCGACGGCGGCCTGCTTGGTCTCGAACGCGCTCCAGCGCT
GGTCATCCACCAGGCCCATCTCGCGGCCGGCCGGGGTCAGGCGCTGGTCGGCGTTGTCCT
CGCGCAGCTGCAGGCGGTATTCGGCGCGGCTGGTGAACATGCGGTACGGCTCGTTGGTAC
CGTGGGTGATCAGGTCATCCACCAGCACGCCCAGGTAGGCCTCGTCGCGACGCGGGCACC
AGCCGTCCAGCCCACGCACCTGGCGTGCGGCGTTGAGGCCGGCCAGCAGGCCCTGCGCGG
CGGCTTCTTCATAGCCGGTGGTGCCGTTGATCTGGCCGGCGAAGAACAGGCCGTTGACCA
GCTTGGTTTCCAGCGAAGCCTTCAACCCGCGTGGATCGAAGAAGTCGTACTCAATCGCGT
AGCCGGGGCGGGTGATGTGCGCGTTGCCGAAGCCGCGGATGCTGCGCACCATCTCCAGCT
GCACGTCGAACGGCAGCGAGGTGGAGATGCCGTTGGGGTAGATCTCGACGATGCCCAGGC
CTTCGGGTTCGACGAAGATCTGGTGGCTGGCCTTCTCGGCGAAGCGCACCACCTTGTCCT
CGATGGACGGGCAGTAGCGCGGGCCGATGCCTTCGATCTGGCCGCTGTACAGCGGCGAGC
GGTGCAGCGCGTCGCGGATGATCTGGTGGGTCTGTTCGGTGGTGTGGGTGATCCAGCAGC
TGACCTGCTGCGGATGCTCGTCCACCGAACCCAGGAAGGACATCACCGGGCGCGGCGAGT
CGCCGGGCTGCTCATCCATCACGCTGTAGTCCAGCGAGCGGCCGTCGATGCGCGGCGGCG
TGCCGGTCTTCAGGCGGTCCACCTGGAACGGGCGCTCGCGCAGGCGCGCCGCCAGCGTGG
TGGCCGGCGGGTCGCCCATGCGGCCGGCGGCGTACTGGGTCGGGCCGACATGGATCTTGC
CGGCCAGGAAGGTGCCGGCGGTCAGCACCACGGCCTCGGCATCGAAGCGCAGCCCGGTCT
GGGTGATGACCCCGCGCACGGCGTCGCCGTTGATGACCAGGTCATCGACGGCCGCCTGGA
ACACGGTCAGGTTGGCTTGGCCTTCAACGATGGCGCGGATCGCCATGCGGTACAGGTTGC
GGTCGGCCTGGCAGCGGGTGGCGCGCACGGCCGGGCCCTTGGAGGCGTTGAGGGTGCGCC
ACTGGATGCCGGCACGGTCCGCGGCATGCGCCATCGCACCACCGAGGGCGTCGATTTCCT
TGACCAGGTGGCCCTTGCCGATGCCTCCGATGGCCGGGTTGCAGCTCATCGCGCCCACCG
TTTCGATGTTGTGGGTCAGCAGCAGGGTGCGCACGCCGGTACGGGCCGCGGCCAGCGCGG
CTTCGGTGCCGGCGTGGCCACCGCCGATGACGATGACGTCGTAACGATGGAAGGACGGGT
TCATGGGGCTGTTCAGCTGGGGGCAGGCGCGGCCGGGGCGGCGCCGGGGTGGCGATTTTA
GCGCCATTCGGGGCCGCGGCGTCGGTGCCGGCCGGCCGGCGTCGAAATCAGCCCTAAAGT
TGGCAGGATTATTGCAGATAACCCAATAGCACCCACCGTGGCTGGCGCCGCAGGCGCCCG
TGACCGGAATTGGAACAGGGGCCGGTACAGGCGCACGGTGGGGGAGCAGAGGGCCGGCAG
TCGGGGGACTGTCCGGCCCTGTTTTTTTGGGATTGCCGGGAAAGGCCCGACCACGCATGG
CGTGGATCTACCGACGCTGGGGCTCTCTCCGGTTGGCGACCCGGCAAAACAGACGGCCCC
GCAGTGCGGGGCCGTCTGTCTTCAGAGGTGCCGACATCCGACAGGGCCGGAACAGGGGGG
ATCCAGATGTTCCTGTCGGATATCGACGTAGAGATTTTTGCGGCGGCCCGTCTCGCTTTT
TGTCACTTTGTGACGCGGGCCGTCACCGGTTCCGTAGAGTGCAACCTGGACCGGGTGAAA
TGCAAGACGGTTCAGCGCTCAACTGTGCGCTGCGTCCCACGATCCATGTTGCGCCACGGG
GAACCGTTCATCCTCGGCGCGCTCGGCGCCGGGGTCGGACGGGCCGGCGGTGGCGGCGCC
GACGGCTGGATGTTCGACTGCGGCGGGCGACGCATCGAGTCCATGTTCCGCCACGGCGAA
CCGCCGTTGTACGACGGCCGCGGCGGCGGCGGCGGACGGTTCTCGCCACCGTTGCCGGGC
GGGCGCGGTGGCGGACGGTGGTTGTGCGGCGGGCGGTAGATCGGGCGCGAGTAGTACGGA
TTGCCATAGCCGCCGTAGTAGCCGCCATAGCCGCCGTAGTAAGGGTAGCCGTAGTTGTAG
GGATAGCCGGCCGGGTAGCGGTACTCCACCGACGGCGCACCGTGGTAGTAGCTGCCGCTG
CGGCCACCGCCGACATAGTCGTAGGTGGTGCAGCCGGTCAGGGCCAGCAACAGGCCACCG
GCAAGCATCAGGCGCGTTTTCATGGTGGGTCCCCCCAGAGGACGGGTTGTGCAGTCAGCT
TCGTGCGCAGGCGTTGAATCGGCCCTTAACTTCACTGGCCAGGATGAATGGAGGTGAAGG
CCCTCATGCTGGCATGACCTGTGCCGGGGTCGCCAGCGTGGGGCCATACGTTAATCTTGC
GTCATGAGCGATTCACTGTTGCCCCGTGCCGACGATGTCCTGGCTGCCGCTGCGCGGATC
GCGCCGCACGCCAGCGTGACCCCGGTGCTGCGCTCGCGCACGCTTGATGCGCTGGCCGGC
GCGCAGCTGGCGTTCAAGGCCGAGCACCTGCAGCGCGGCGGCGCATTCAAGTTCCGCGGG
GCCTGCAACGCGGTGTGGTCGCTGGATGCCGATCGCGCCCGTGCCGGCGTGGTCACCCAT
TCGTCCGGCAACCACGGCGCTGCCCTGGCCCTGGCCGCGCGCACCCGTGGCATTCCCTGC
CACGTGGTGGTGCCCGAAGGTGCGGTGGCGGCCAAGCTGGCCAACATCGCCCGCCACGGT
GCCACGCTCTGGCGCTGCCCGCCGACCATCGCCGACCGCGAGGCCGCCTGCGCCAAAGTA
CAGGCTGATACCGGCGCGACCCTGGTCCATCCCTATGCGGACCCGGCGGTGATGGCCGGG
CAGGGCACCGCGGCACTGGAGCTGCTGCACAGCGACGGTCCGTTCGACGTGCTGGTGGTA
CCGGTGGGCGGCGGTGGCCTGGCCAGCGGTACCGCCCGGGCCCTGCAGTTCGCCAGCCCG
GAGACCCGGCTGGTGCTGGCCGAACCGGCCGGTGCCGACGACACCGCGCGCTCGCTGGCC
GCAGGCGAGCGCCAAGGCGCGTTCACCCCTGACACCATCTGCGACGGCCTGCGTACCCTG
ATCGGCGCCCCCAACTTCGCGCTGCTGCGCGCGGCCGGCGTCGAGGTGATCGTGGTCGAC
GACGCCGCCACCATGGCCGCGATGCGCCTGCTGTGGGAGGTGCTCAAGCAGGTGGTCGAG
CCGTCCTCGGCCACCGTGCTGGCCGCGGTACTGGCACAGCCGCAGCGGTTCGCCGGCCTG
CGGGTGGGCCTGGTGCTGTCCGGTGGCAATGTCGACCTGCCCGCGCTGCGTTGGGGGGCG
CCTTGAGCCGCGACGGGCACCGGCCCCGCACCGGCCTGCTGGGCTGGCTGTGGCGGCTGT
TCGTGCTGCTGGTGGTCTGGCTGCTGGGCGTGACCGCCTGGATCGTCTGGGTGGGGGAGC
GCGACCAGGCAGCCAAGGCCGACGCCATCATCGTGCTCGGTGCGGCGGCCTATGACGCCA
AGCCGTCGCCGGTATTCGAAGAACGCATCCGTCATGGCCTGGATCTCTATGAAGCCCGGT
ACGCGCCACTGCTGATCTTCACCGGCGGCTACGGTGGCACCGGCGCGCGCTTTTCCGAAT
CGCAGGTGGCGCGGCGCTATGCGCTCAAGCATGGCGTGCCGGACGATGCGATCCTGATCG
AGACCGCCTCGCGCAACACCGTGCAGAACCTGGTCGAGGCCAAGCGGCTGATGGACCAGC
GCGACCTGCACCGGGTGATCATCGTCAGCGACCCGTTGCACATGGCGCGCGCGCTGCGCC
TGAGCAAGGCGCTGGGCATCGATGCGCTGGCCTCGTCCACGCCCAGCACGCGCTTCCGCA
GCTTCCACACCAGCTGGCGCTTCCTGGTGCAGGAAATCTATTTCTTCCACCGCGACCTGG
TGCGGCCGCCGCTGAGTTCGCCGGCCAACACCTGAGGCGGAAACCTGATCTGGGCAGACG
CCCATCGTGGAATCGTGAGGTTGCCGGCCAGCGGCCGGCACTACCAGCCGGTCAGGTCTG
CCTGCGCCGGATCGGGATAGCCGACACCGCCAGGATTGGGTGGGTGCCGACCAAGGTCGG
CACCTACAGAGCGATTCGCGCACGGTGTGGCATGCGGTAGTGCCGGCCGCTGGCCGGCAA
ATGTCCATCGTGGAATCGTGAGGTTGCCGGCCAGCGGCCGGCACGACCGGGCGATCAGGT
CTGCTTGCGCCGGATCGGAATCGCCGACACCGGCACCGAGGCCACGTCATGCCCGCCTTC
GCGGATCGGTGCGCCCGGGTCCGGTGCCCAGGCGTGGGCATAGATCACTTCCCAGCTGCT
GGGCAGCTTGCCGTCGGCGCGTCGCATCGGTTCATACGCCGCTGCCGCCGCGGCGAAGCG
GCCACGCCCGGTCAGCGTGTGGCGGCGGTCCACCCGCGCATTGGTCGCGCCCATCGCGCG
CAGCTCCCGCATCAACGAGGGCAGGTCGTCGTAGGTCAGGGTGAACAGGTCGCGGTCCAG
CACCGGGTCGCGGAAACCGGCCATCATCAGCGCATCGCCGAACTGGGCGATCTGCGCGAA
GCGGCTCACGTGCGGGCGGTCATCGGCGGCCGCGAACGCTTCGTTGAGTTCGACCAGCGT
GTCCGGGCCGAAGGTGGAGCACAGCAGCAGGCCGCCGGGCTTGAGCACGCGACGGAACCC
GGCGAACACCGCCGGCAGGTCGTCCACCCACTGCAGGCACAGGTTGCTGAAGATCACGTC
CACGCTGTTGTCGGCCAGTGGCAGCGCGGCGGCGTCGCCGCACAGGCGCTGGAACGGCTT
CCACCAGCCGGCCTGGCGCTTGGCCTGGTCCAGCATCGGCAGGGCCACGTCCAGCGCGAT
CACCTGCGCCTTCGGCCAGCGCTTCTTCATCAGCGCACTGGCGTGGCCGGTACCCGCGCC
GATGTCCAGCACTACCTCGGGCTTGCGTGCCTCCAGGTAGTCCAGCGATTCCACCAGCCG
CGCCTGCACCTCGCGCTGCAGGGCGGCGGCGGCGTCGTAGCTGTTGGCGGCGCGGGCGAA
CGCGCGGCGGACATGGCGGGCATCGAAGTGGGACGGCATTGCGAAAGTCTCTTAGAACGT
ACCGGGGTAGGCGCCGCCGTCGATCAGCAGGTTCTGCCCGGTGAGGTAACCGGCCTGTGC
GCTGCACAGGAAGGCGCAGGCCGCGCCGAATTCATCCGCCGTGCCGAAGCGGCCGGCCGG
GATCTGCTGGCGGCGGCGTTCGGCCACTTCGGCAGCATTGCCGTCCTTGCCCGCACTGTG
GGCGAAGTTGGCGCGCAGGCGGTCGGTGTCGAACTGGCCGGGCAGCAGGTTGTTGATGGT
GACGTTGTGCGCCACGGTACGGCGCGACAGGCCGGCGACGAAGCCGGTCAGGCCGCTGCG
CGCGCCGTTGGACAGCGCCAGGATGTCGATCGGGGCCTTCACCGCCGAGGACGTGATGTT
GACGATGCGGCCGAAGCCACGCGCGATCATCGCGTCCACGGTGGCGCGGATCAGCGCGAT
CGGCGCCAGCATGTTGGCGTCCAGTGCGGCGATCCAGTCGTCGCGCTCGAAACTGCGGAA
GTCGCCCGGCGGCGGGCCACCGGCATTGGTGACCAGGATGTCCACCTGCGGGCACGCGGC
GAGCGCTGCGGAGCGACCGGCCTCGGTGGTCACGTCGGCGGCGACCACGCGGACTTCGGC
GGCGCCGGGCAGCGCGCGCAGCGCTTCGGCGGCGGCCTGCAGCGCAGCCTCACCACGGGC
CACGATCACCACGTTGACGCCCTCGCGCACCAGCGCGCGTGCGCAGCCCAGGCCCAGCCC
CTTGCTTGCGCCGCAGACCAGTGCCCAGCGGCCGTTGATACCCAGATCCATGCATCAATC
CTGCGGAATGAGGAAGGCGCTCATTGTCCGCCATCGGCCGGTGACAGGCCGGCAACGAAG
TGTTGCAGGGCGGCGGCCACCTCGTCGGCATGGCCGAGGAAGGGCGCATGGCCGCCGTGG
GCGATGGTCAGCGCCTGCGCACCGGGGGCCAGTGCCGCGGCGGCCTGCATTGCCGCCGGA
GACACCAGCCGGTCACGCTGGCCGGCGATCCACAGGCTGGGCTTGGCCAGCGTCGGCAGT
GCGCCACGCAGGTCGGTGCTTTCCAGCAGGCGCAGGCCTTCCAGCAGGGCGCGTTCGGTG
GGTGCACCGCGCTCGACCAGGCGCTGGCGCAGCGTGCGCAGCTCCTCGCGGGCGTGTGCC
GAACCCATTACATCCAGCGCCAGGAAGCGTTCCAGGGTGCCACCGAAGTCGGTGGCCAGC
TCGCGCCCGAACTGCTCGAACACCGCCGGCTCCACCGCATGCGGCCAGTCGTCGCCACGC
ACGAAGCGCGGCGTGGCCGCGATCATCGCCAGCCCGCGCACCTTCGGCAGTGTCGCGGCG
GCGTGCAGCGCGAACAGGCCGCCCAGCGACCAGCCGCACCACACCGCAGGCGGCGTGGCC
GCGGCAATGGCATTGACCACGAACGGCAGGCGCAGCGGCGTGGTGTCCTCGCGGCTGTGG
CCATGGCCCGGCAGATCAACCAGATGCAGGGTGAAGTGATCGGCCAAGCGTTGCACCAAC
GGCGCGAACACGCCGCCCTGCAGGGCCCAGCCATGGATCAGTACCAGGTCCGGCCCCTGG
CCGGTGACGTCGATATGCATGGGGAAACGGCAACAGGCTCAGGCAAAGACAGGCAGCGGC
GGTGGCGCGGCCTCACGCGCGGCCAGGTCGACGCGATCGCGCGCGCTGGCAATGGCTTCG
ACCAGGCCACGCACCTGCTCGGGGGTGTGCAGCGCGGACAGCGTGACGCGCAGGCGCGCC
TTGCCTTCGGGAACCGTGGGCGGGCGGATCGCGCCGACCAGCCAACCGGCCTGTTCCAAC
GCCTGGGACATCGCCACGGCGCGATGGTCGTCGCCACACAGCAGCGGCTGGATCGGCGTT
TCCGAGGCCATCAGGTCCAGGCCATGGCGGCGGGCTTCGCCGCGGAACAGCGCGATCAGA
TCGGTCAGTTTCGAGCGCCGCCAGTTGTCACGGCGCGCCAGGCGCACCGCTTCCAGTGCT
GCGGCGGCCAGCGCCGGCGGCATCGCAGTGGTGTAGATGTACGGGCGTGCGGTTTCGGCC
AGGTGCTCGACCAGGTCGTCGCGGCCCAGCACCAGCGCGCCGGAACCGCCCAGTGCCTTG
CCCAGCGTGACCAGCTGCAGCGGCACATCGTCCACGCCCAGCCCGGCGGCGGCCACGGCA
CCACGGCCATCACCGACCACGCCCACGCCGTGCGCATCGTCCACATAGAACAGCGCCTGC
TGCAGGCGTGCCACCAGCGACAATGCACGCAGCGGTGCGATGTCGCCATCCATGCTGAAC
ACACCGTCGGTGGCCAGCATCGCCGCGCCATCGGGCGCGTGCTTGAGCTGGCGCATCGCG
CCTTCGGCGTCGAGGTGCGGATAACGGCGCAGGCGCGCACCCGCCAGCCGCGTCGCATCG
AGCAGGCTGGCGTGGTTGAGCTTGTCCTGCACGCACACATCGTTCTCTTCGCTCAGCAGC
GCCTGCTGCACGGCCAGGTTGGCGGCGAAGCCACTGCCGAACAGCAGCGCGCGCGGGTAG
CCCAGCCACTCCGCCACTTCGCGCTCCAGCGCGTCATGCAGGGCGTGGTGGCCGCAGACC
AGATGCGAGGCGCCCGCGCCGGAGCCTTCGCGTGCGGCCGCATCCTGCAATGCGTTGACC
ACGCTGAACTGCTGGGCCAGGCCCAGGTAATCGTTGCTGCAGAAGCCGGTCAGCCACTGG
CCGTCCACCTCCAGGCGGACGCCATCACGACGGCTGACCGTGCGCCGCGTGCGGCGACGG
CCTTGGGCATCGCGCAGGGCGCGTTGGGCGTGGAGGCGGGCGGTCAGGTCGGGGCGGGCC
ATGGCGGCTGAATGCGGCGACGGGGCGGCTAGGGTAGCGCGTTGCCGCGGCGCCTGCTTG
CGGCCCGTCTCAGGCCGCGTGAGCGCAGCCACAGGCGGGCGCATCGGCGCTGATATCAGC
GTGCACGGTGCCGCCGTGGTCGTGGCCCTCGGCATCCACCTGCACCGCCATCGGCTGCAA
CCCCAGCCGCGCGAACAGGGCCAGGTCGCGCTCGCTCTCCGGGTTGCCGGTGGTCAGCAG
CTTGTCGCCGTAGAAGATCGAGTTGGCACCGGCCACGAAGCACAGCGCCTGCAGTTCGTC
GCTCATCGCCTCGCGACCGGCCGACAGCCGCACCATCGAACGCGGCATGGCGATGCGTGC
CACCGCGATCATGCGCACGAACTCGAACGGATCCAGTTCGGCACTGCCATGCAGCGGCGT
GCCCGCCACCTGCACCAGCTTGTTGATCGGCACCGAATCGGGATGCGCCGGCAGCGTGGC
CAGCGCCAGCAGCAGGCCCACGCGCTGCGCGCGCGTCTCGCCCATGCCGACAATGCCGCC
GCAGCAGGTTTTCAGACCGGCATCGCGCACGTGCGCCAGCGTGTCCAGGCGGTCCTGGTA
CTGGCGCGTGTGGATGATCGAATCGTAGTAGTCCGGCGCGGTGTCGAGATTGTGGTTGTA
GTAGTCCAGGCCGGCGTCCTTCAGCGCACGCGCCTGCTCGCCACTGAGCATGCCCAGCGT
GGCGCAGGTTTCCAGGCCCAGCGCCTTCACCCCGGCGATCATCGCCGCCACCTTCGGGAT
GTCGCGGTCCTTCGGCGATCGCCACGCGGCACCCATGCAGAAGCGCGATGCGCCGGCAGC
CTTGGCCTGGCGTGCCTTGGCCAGCACCGCGTCGGTGTCCATCAGCTTCTGCGCGTTCAC
CCCGGTGCTGTAGCGCTGTGCCTGCGGGCAGTACGCGCAGTCTTCCGGGCAGCCGCCGGT
CTTCACCGACAACAGCGTGGACACCTGCACCTGCGCTGGGTCGAAGTGCTCGCGATGGAC
TGCGGCAGCGCGGAACAGCAGCTCGGGGAACGGCAGATCGAACAGCGCCTGCAGTTCGTC
GTGTTGCCAGTCGTGGCGGATGGCAGCAGCCATGGCGGGACCTTGGGTACGAGTGGAGCG
AGGGCGGCAGTGTGGGTGGGTTGGTGAGTCCTGTCAACTTGATTGCTTCCCATGTGGTTT
ACATCGGTTGACCGCCATGAATGGGCGCTACGGTGTAAGTTCATTGCTGCATACGGACGC
GCGAGCACGTGCCATGAACAGCTACCAGCCCTACCCGATCCGCCGCGACGCGGTGCTGTG
CAGTCTTGCCGAACTGCCCGACGGCGGCCTGCGCGTGGTGCTGGATGATCTGCGCCAGTC
CGACACGCCAGGGCAGTGGAAGAACCACGTCTTCGTGACCTTCAAGGACTACCCGGCAGG
GCAGTTCGATCCGGCGACGTTGCCCAAGGAGGAACTCGAGGCTTTCGGCCACTATGTGCT
GGTTCGCCTGTTGGCCATCAATGGCTGCCTGCGCGATACGGACGAGCGCTCCGACAACGA
TGCCCATCTCACTGACCAGGCGCGGCAGAACATCGCCGCGCTGACCAGCGAGGACATCGC
CTCGATCGATGAGCAGCTGTTCTCCCTCTGCGACGGGCAGTTCCGAAAGATCGCCTACAT
TGTGGGCATGGTCATGTCGCTGCAGCCGAAGTGCCGATCGGGAATTCCCGATGTGTTCTA
TGCAGGGCGTGTACGCATGCTGGTGGAACGGGGCATGTTGCAGGCACAGGGCGACCTCGC
GCGGATGGGCTGTTGCGAAGTGCGCGTCCGGCAGTAGGCTTGCGCCCACCAGGACCTGGC
TGGAACTGTGCTTACATCTACCTGCTGGAAGGACACATGCTGAAGTCCATCCAGAAGATG
GCGGCAGCTGAGGCAATGAAAGAAGGATGCGCATGGAACCGGACACGATGCCGCAGGGCG
GAAAGCTGCTGATACTCGATCTGGATGAGACGCTGGTGCATGCCAGCGAGCGTGAACTGG
AGCGACCCGCAGATTTCCGCCTCGTCGGCTACCACGTCTACCTGCGGCCCCAGCCCAACG
TGCGTGCGGTGGAGAAGCGCCGGTGGCGGGAGCGCCTGCAGGCATAGGTAGCTGCACAGG
GCAGGTGCTATCGGCGAGCACCCGCACTCGCGCGTTTCACCGCATCCTGCAAGGCCTGCA
GCCACAATAACCGCTGCCCAACGCAAGCGCTGGCGCGCAGACTGTGCCCCATGACCGATC
TCCATCGCCTCCGCGGCCGCATCACCGCGCTGGTTCTCAGCGAGGCCTGGCGCCGCCGTG
CCGCGCTCTGGGGCGGCGCGGTGGCCGTGGCGTTGGTGGCCATCCTGTTCGCCAAGGCCA
GCGACGCGGCCTTCCATCTGTTCCAGCGCATCACCGCGCACTCGCCGTGGTGGGCCCTGC
TGCTCACGCCGGGCATCTTCGCGCTGCTGGCCTGGTTGACCAGTGGCGTGCTGAAGCCCA
CGCGGGGCAGCGGCATTCCGCAGGTCATCGCTGCGTTGGACAAGCCCGATGAGCCATTCC
GGAAGACCAATCTTTCGCCTGCGGTCTCAGCCGGCAAGCTGCTGCTGACCTCGTTGTCGC
TGCTCGGCGGCGCGTCCGTCGGACGCGAAGGTCCCACGGTGCATGTGGGTGCCAGCCTGA
TGTACCTGTTCGGCCGCTGGTTCGGCTTCAAGGATCCTCGCGAGCTCTCGCACTTCCTGC
TGGCCGGTGGTGCAGCGGGCATTGCCGCGGCGTTCAACACGCCGCTGGCTGGCATCGTAT
TCGCCATCGAGGAGCTCAGCGGCCGTTTCGAGCATCGCTTCTCCGGCACCCTGCTGACGG
CGGTGATCGTCGGTGGCGTGGTGTCGCTGGGCCTGCTTGGCAACTACACCTACTTCGGCC
ATGTGAGCGCGCGGCTGCCGCTGGGGCAGGGCTGGCTGGCGATCCTGCTGTGCGGCGTGG
TGGCCGGGCTGCTGGGCGGCCTGTTCGCGCGCGCGGTGCTGGCCAGTGCGGCGGGCCGCC
CGCGTTGGCTGGGCCAGCTGCGCCAGCGGCATCCGGTGCTGCTGGCCGCAGGCTGCGGCC
TGGCGGTGGTGGCACTGGCTTTGATGTTCGGCGACGGCGCGTTCGGCACCGGCTACGAGC
AGGCGCGCAGCCTGGTGCAGGGGCAGGCGTTGGTCGGCCACGAGTTCGGGTTGATGAAGC
TGCTGGCCAACCTGGCATCGTACGTGGCCGGCATACCGGGCGGCCTGTTCTCGCCCGCGT
TGGCGGTCGGTGCGGGGCTGGGCCACAACCTGGCGGTGCTGATGCCGGGCGTGGATCCGC
GCGCGTTCGTGCTGCTGGGCATGTGCGCGTACCTGACCGGCGTCACCCAGGCACCGCTGA
CCTCGGCGGTGATCTCGCTGGAGCTGACCGACAGCGGCGATCTGCTCCTGCCGATCCTGG
CCACGGTGCTGATCGCGCGGGGCGTGTCCGGTCTGGTATGCCGGGTGCCGATCTATCGTG
GGTTGGCGGAGGTGTTGACGGCGTCGGCCGTTGCATCAACCGGGCCTGGGCAGGGCGGAC
GCCTTTCCTGATCGGCAGCACCCTCTGCAGTTGCGGGCAGTCCCGACACTGCGATCGGTG
CTTCGCCGATGGCCGCACATGGGCAGCGCGATGAAGCATGGGCAATGCGTATTGATCTCC
TGCATTCGGCAACCCGTGTCTCCCGCGCACTGCTGGGTGTCCTGCTGCCACTGCGCTGCC
TGGTCTGCGGCGATCCGGGCCATGATGATCTCGATCTGTGCCGCGCCTGCCTCGCCGGAC
TGCCCTGGGCCGGTCGCGCCTGCCTGCGGTGTGCACTGCCGTTGCCGGATGAGGCCCTGA
TCGTCTGCGGCAGCTGTCGCGAGGAAGCACCACCGCAGACGGCCACGCACGCCAGCCTGC
TGTACCTGCCGCCGGTGGACCAGCTGCTGCTGCGCTACAAGTTCCATCAGGACCTGGCGG
CCGGTCGCCTGCTGGCGCAGTTGATGCAGCGCGCACCACCGCCCTGGTCCTGCCCGCCGC
TGGTGCCGGTGCCGCTGCACCGCCGGCGCCTGCGCCAGCGCGGCTACAACCAGGCTGCCG
AGCTCTGCCGGCTGCTGCCGTTGCCGGTCTGGCAGGGGCTGTACCGGCGGCGGCACACCG
CACCGCAGTCCGAACGCACGGCCGAACAGCGCAGGGAAAACCTGTTCGATGCGTTCGATG
TCCACGGGCCGGTGCCCACGCATCTGACCGTGGTCGACGACGTGATGACCACCGGCAGCA
CGGTGATGGAAATCGCCGAAACCCTGCGCTGCGTGGGCGCCAGAGAGGTGCGGGTATGGG
TGTGCGCGCGGGTGCCGTGATCGCTCCCTTCATCGCAACGGGCTAGGATGAACCCGGTTC
CGGATCGAAGGAGTGACCATGAATTCCCCCTTGTCTCCCTTGTTGTCAGCGGTTGGCCGC
AGCTGGTGGATCCTGCTGCTGTATGGCCTGGTCGCGCTCGGCTTCGGCATCATCGCCATC
GGTTGGCCGCTGTCCGCAGCCATGGCATTGGCCTGGACGCTGGGCGTGATGGCCATCATC
GAAGGGGTCATCAGCCTGTTCGCACTGATCAGTGGTGGCAGCGGCGCCTCGCGCGGCTGG
CTGGCGCTGTATGCCATCGCTTCGCTGGGCTTCGGCATCCTGGCGGTGATCAACCCGCTG
GCCACCGCCAGCGTGCTGGTGCTGTTCCTGGCGGCGTGGCTGCTGGTAGCCGGCATCTAT
CGCATCGTCTTCGCGATCCGCGTGCGCAAGCAGATCCAGGGCGAGTGGCTGCTGATCCTC
AGTGGCGTGCTGGCGGTGGTGCTGGGGCTGCTGTTCGCGGCCAATCCATACGCAGGCGTG
GCGGTGACCACGCTGTGGATCGGCATTGGCAGCCTGCTGTACGGGCTGCTGCAGGTGCTG
GTGGCATTCAAGCTGCGGAAGCTGAAATGAGGGGCGCGCTTCCGCTCCTGCTGGGCGCGG
CGCTGGTGCTGGCCGGATGCATGCCGGGTGCCACGCCCGGTGCGCTGGCAGGCAAGGATC
ATGCGCCGCGCGCCGGCGTGGATGTGCGCCTGAGCGCGGTCGATGCGGCTGGCAACGGCA
CTCCGGCGCACTGGCAAGGTGAAACCCTGGCCCTGCGCGAGCCGCCGATTGCCGGCAGTG
CGGACATCGCCGATGTGCGCTACGTGCTGGACGATGCCAAGCAGCCAGGCCTGCAGATCC
GCTATCGGCCAGAAGCGCATCAGCGCATCCACGATGGCACCTCGGCCCTGGTGGGCCAGC
GCGCGGCGATCAGCGTGGACGGCCGCGTGCTGATGGTGGCGACGGTGAAAGGCCCCTTCG
GGGAATCGATGATGCTGAGCGGGCTGCCGAGCATTGCCGAGGCACAGGCGCTGGCCAGGC
ACATCACCGGTCAGTGACGGGCGCGCCAACACCACCGCGCTACGCGCGGAGGTCGACCAA
GGTCGACCGCTACCGTGCGAACCGTGCCTCGATCTCCTCCAGTGACTTGCCCTTGGTCTC
CGGCAGCCAGAACGCGGCTACCAGGAAGAACACGAACGTGCACGCCGCCCAGAACAGGAA
CATGCTGGCGTAGCCGTAGTGGCCCACCGTGGGCAGGAAGATGGCGGCGATGGTGGTCGA
CACGAACTGGTTGATCAGCAGGGCGATGCTCATGCCGTTGGAGCGGATGCGATTGGGCAT
CAGTTCCGACAGTGCCAGCCACACGCAGACGCCGGGGCCGACCGCGAAGAACGCGACGAA
CACCAGGATGCAGGCGGCTACCGCCCAGCCATGCGCCGGCGGCGGCACCGGGCCGATGCG
GGCCTGCTCGATGCGCAGCGGTGCCTGTGCGGCCTTGGCCGGGTCGGCGAACGGGTTCAG
ATGCAGCTTGCGGAAGAACGCGCCGATCACACTGTCCGGCTGCACGGTCCCGGCACGCTC
GATGCGCAGCTCGCGGTCGGTCAGGCTGTCGCTGCGCAGGGCGCGCACATTGGTGAAGTC
ACCGTAGGCGTACGACACGGTCAGCTGCATCGGCCGGCCTTCGCTGTTTATGCCACCGCC
CAGGCGCTGCCACTGTGCGTCGTCCAGCACCAGCCGCAGGCCGTCGCCGCTGACCGCCGC
CTGCAGTTGCGGCTGCACGTCGGCGCGGCCACGCTCGGCCTGGAAGAACAGCGTGGCGGC
AGCCAGCAGGGCCACGCAGATGCCGCCGCTGCCGAGCATCAGCAGGAACTTGCGGCCCTT
GCGGTCGACCAGCAGCAGCGCGACCACGGTCATCACCGCGTTGAGCAGCTTGATCGCCAC
GTCGGCGCCGTTGGCCACCGAGCCGGACAGGCCGGCCTGGTTGAGGATGTTCACCGCGTA
CGCCAGCACCGAATTGATGCCGGTGGCCTGGGTGCAGGCCAGCACCACGCAGGCCAGCAC
GAACGGCACCACGTAGCGGCGGCTGAGCAGTGGGTCGCGCTTGCCGTCGCTGCTGCTCGA
TTCCGGCGCCTGGATCTGTGCAAGGGTGGGTTCCACGTCGGCAGCAGGCAACACCCGCTG
CAGGCTGCGGCGGGCATCATCGACGCGGCCGCGGCGCACCAGCCAGCGCGGCGATTCGGA
CAGCCAGAAGATGCCGGCACAGAACAGCAGGCCTGGCGCCAGGCAGCTCCAGAAGATGGT
GCGCCAGGCCTGGTCCTTCACCGTGAACAGTTCCTGCGCCTGCTGCGCCAGCGGCAGCGA
GCGCACGGCTTCGGCGGCGGCATCCACCGCATGTGCGTGGTACAGCCCGATCAGTGCCGC
CAACACCAGGCCGATGGTCAGCAGCAGCTGGAACATCGCCGCACCGCGTCCACGCCGCTC
GGGGCTGAGCACTTCGGCCAGGTACAGCGGGATCACCACGCCGATCAGGCCGCCACTGAT
GCCCTGCAGCAGCCGCCCGAGCAGCAGCGGCGTGTAGCCCGAGGCCAGCGCCATGATCGG
AATCGACGCGGTGAACAGCAGGCCGGCCAGCAGCATCGCACCGCGGCGACCGATCAGGTC
GGCGACCATGCCGGCGAACAGCGAGGACAGCACGCTGCCCAGCAGTACCGCCGCCACCAC
GAAGCCGAGTTGCTGGCTGCTGAGCTGCCAGGCGTGGCTGGCCGTTGCCTCCAGGTAGGG
CAGGGCACCGGCGATGATGCCGATGTCGATGCCGTACAGCAGGCCGCCGAGGCCGCCGAT
GAAGAGCAGGTAGCGTACGGGCCAGCGCGGGGCGGTGCTTGCAGTCATCGGCAGTTCCTG
TGGTAGCGCCGGGCCAGGCCCGGCGGCGGTTCGTCGCAGAGTGCATTCTGTAGAGCCGAG
CCATGTTCGGCTGCTTTCCGTTCCGATATCGAGGTTCCCCATGCCGCGCTTCGCGCGGTG
AGCCGAGCATGGCTCGGCTCTACAGGGAGCCCGCGCGGCATCCGGGCCGCATCGCTTGCG
TCAGGTCAGATCGACCACGCGCCCACCAATGACCACCTGCTGCAGGCGCAGTTCGGCGTC
CAGCACCACCAGGTCGGCGCGGGCGTCGGGCGCGATGCGGCCGCGATCGCCCAGGCCCAG
ATAGTCGGCCGGGAAGGTGGAAACCCGCTGCGAGGCGTCGGCCAGGTCCAGGCCGACGCG
CACCAGGTTGCGCAGCGCCTGGTCCATGGTCAGTGCGCTGCCGGCCAGCGAACCCGTCGC
CAGGCGCACGCAGCCGCCGCACTTGTGCACGCGCTGCTCGCCCAGCGCGTACTCGCCGTC
GGGCATGCCGGTGGCGGCAGTCGCGTCGGTCACCGCGTACAGGCGCGGGATCGCGCGCGC
GGCCAGCCGGATAACGCCGGGGTGGATGTGCTGCAGGTCGGGGATGATCTCGGCGTACTG
CGCATGCGCCAGCGCCGCCGCCGCAATGCCCGGGCGATAGTGGTCGACGCCGGTCATGCC
GTTGAACAGATGGGTGAAACCGGAGGCACCGGCCTGCAGCGCCGCCACGCCCTCCTCGTA
GGTGCCGGCGCTGTGGCCCAGCTGCACGCGGATGCCCATCGCCGAAAGCGCGGGTATCAA
CGCGGTGTGCTCGCCGATCTCCGGCGCCAGCGTCATCACCCGGATCGGCGCCAGCGCGTG
CAGCTGCTGCACCAGTGCCACCGTCGCCTCGATCGTACGATTGGGCTGTGCGCCCAGCCG
CTGGGGGCTGATGAACGGTCCTTCCAGATGCACGCCGACGATGCTGGCGGCGTCGGCATC
GGGCGCCGCCATTGCCGCAGCGACGCCGTGCAGCGCGTGCTCGATCTCGTCCAGCCCGGC
GGTCATGGTGGTCGCCAGCAGCGTGGTGGTGCCGAAGCGCAGATGGGTGCGGGCGATGGT
GCGTGCCACGTCGCCGCCCTGCATCAGGTCCACGCCGGCCGCGCCATGCACATGCAGGTC
GACGAAGCCGGGCAGGATCACCGGCAGCTGCAGGTCGTCGGCGCCGCTGTGGTCGTCCAC
CTGCAGCCGGCGCACGCGTGAATCGAAGTGGACGTGCCCGCGCCGCCAGCCCAGCGGGGT
GAGGATGCGGCCATGCAGGGTGCGGGTCTCGGTCATGCGGTGGGCTCGGCGATGATCACT
TCGATGCCCAGCCGCTGCAGCCCTTCGCGGGTTGCATCGTCGATGCCGGCGTCGGTGATG
ATGGCGTGGATCTGATCCAGCAGGGCGATGCGGTGCAGGCTGACGCGGCCGAACTTGGAG
GCATCGGTCAGCACCACGATGCGGCGCGCACGCTCGACCATGCGGTGGTTGAGGCGGGCT
TCGGCCTCGTCGTGGGTAGTCAGGCCGAACTGCAGGTCCAGGCCGTCCACGCCCAGGAAC
AGGGTGTCGAAGCTGTACGAGTTGAGGCTGGCTTCGGCCTGGCTGCCCTGCAGCGACAGC
GACTGCTGGCGCAGCAGGCCACCGGTCAGCAGCACGGTGATGCCCGCGGCATTGGCCAGT
TCCCAAGCGATGTTCAGGCCGTTGGTCATCACCGTCACGTCGCGATGCGCGCGCAGGTGG
CGGGCCAGCGTCATCGTGGTCGAGCCGGAATCGATGATGATGTTGTCACCCGGCTGCACC
AGGCGCGCAGCGCGCGCACCGATCGATTCCTTCAGTGGCAGGTTCAGCGCGTCCTTCTCA
TGGATGTCCTGTTCCTGCGGCGGCGTGCGCACCAGGGTCGCGCCGCCGTGGGTGCGGTTG
GCCAGGCCCTGCGATTCGAAGTGGGTCAGGTCGGCACGGATCGTCACCGCCGACACGCCG
AAGCGCTCGACCAGATCGGCCACCTGCACCGAGCCGTGCTCGATCAGCAGCTGCAGGATC
TGTTGCCGGCGGGAGCGGGTGTTGCGCATGGCCATTCTCGGTTTTGCGGGAAAAGGTAGA
GATTAGCCGTTCGCAGGAACGCCGGCAGCCGAACCTGCGTTCTGCGTGTGGGGTCCGGCC
TGGTTGGCGCTGCAGGCACGGGCGTACTCACCCAGGCACAGGCCGATGCGGTGCTGCACC
AGCGCGGTGGGGGTGTTGGCCAGGCTGCCTTCGCGCACGGCGCGGTACTGCTCCGGCAGG
TACTGGCTGAGCAGCACCAGCGGCGGCGCATGCTGCTCCAGGTTGGCGAACAGGGTCTGC
ACCGCCTGTACCAGCGCCGGCTCGCCCCAGTAGTAGCGGCAGCGGTCGCTGAAGGAATAA
CGGCGCAGCAGGCGCAGCGCGGCGGCATCGCCCTGGTAGTAGGACTGCCAGTACTTCGGC
TGCGCCACCATCACCTCGTCCAGCACCTGCGGCAGGCGCGAGCACTGTGCGGCCGGCAGC
AGTTCGGCCTCGATCGCGGCCAGCGCGAACAGCGCCTCGCGGTAGGCGAAGGTGGCCGCC
GGGCCGACCTTGAGGATGGCGAAGTGGTCGCGTACCAGCGCATGCAGGCCGCTTTCGCGC
TGGTAGTCGGTGGAATGCGCTTCGAACACGATGCGCGGCTGCCGCTCGAGGAAGTCGGCC
AGCGCATGGGCGGCGTCCGGGTTGTACTCATGCACGCTGCTGTGGTCGAAGTCCACGCCA
GGCTGCACCACCATCGCGATCACGCGCTGCCACGCATCGCGCAGCTGTGGCGTGTCGAAC
GCCTGCTGGTGGATGGCCAGGGTCTGCGCGGCGGCAGCCGGCGTGGTCACCTGCAGGCCT
TCGGCCAGCGAGGCTTCGCCACCGGGAATCGGCACCTCGGTACCGATCACGTAGACCGGC
GGCGGCAGGCCGTGTTCGGCGGCGGTGCGTTCGGCGATCTCGGCAAGCTCGGCCGAACGT
GCAGCGACGATGGCATCGGGCAGCGGCACCGGGTCATCGGCGCAGGACATGCTGCAGTCG
AGGTGGATCTTGTGGAAACCGGCGGCGACGTAGGCTTCGATCAGCACGCGCGCGTGGGTC
ATCGCTTCGGCCGCCGGGCGCCTCTGCCAGGCATTCGGGCCGAGATGGTCGCCGCCCAGG
ATCAGCCGTTCGCGTGGGAAGCCTTCCTCATCGGCCAGGGCGCCGACGTAATCGCGGTAC
TGCGGCGGGGTCATGCCGGTGTAGCCGCCGAACTGGTCGACCTGGTTGGAGGTGGCCTCG
ACCAGCAGCACGGTGCCATGTGCCTGTGCCACGTGCATGGCCGCGCGCAGCACCTGCTCG
TTGCTGCAGCAGACGCTGTACAGGCCGACATTGGCACCGGCGCGGTGGGAAGCAAGCAGG
GTCTGCAACGGGGACATGGTCAGGCTCCGGACATCAGGAAAACGAGGGTTGGCAGGCGAG
CAGGGCGGCACCACGTGCGCCACCGGCATCGCCGAAGCGTGGCGGCACGATCGGTGGCAC
CTGCACACCCTTGAACAGGTGGGTGGCGATGGCGGCGGGCAGGTGCTGGTACAGCGGCGC
GTACTGCGAAAGGCCGCCGCCGAGCACGATCACGTGCGGGTCCAGCGCCAGCACCAGCGC
GGCCAGGCTGTGGCCGAGCAGGTCGCGATGGATGTCCAGCGCCTTGCGCGCGCGGGCATC
ACCGGCTTCGGCCAGGGCGATCACCGCGCTGGCGTCGGCGGCGCTGCCACCAAGGTGGCG
CTCGATCATCGCCACGCCACTGCCGGACACATAACGCTCCACGCAGCCCTGCAGGCCGCA
GGCACAGTCGATCAGCGGCAGGCCGTGGCGCTGCAGCAGATGACCGGGCACGCTCCAGTG
GCCCCATTCGCCGGCCAGCCCGTTGAAACCGGTCAGCAGGCGGCCCTGCACGCAGAAACC
ACCGCCAGCACCGGTGCCGAGGATGGCGCCGAACATGCTGGGGTAGCCGTCGGCGGCACC
GCCGTGTGCTTCAGACAGGGCAAAACACTGCAGGTCGTTGCCGAAATGCAGCGGGCGTTG
CAGCCGCGCCTGCAGGTCCGCGGCCACGCTGTGGCCGGTCAACGCAGGCACGTTCGCGCT
GAGCTGGCGGCCGCTGCGGCGGTCGCGCACGCCGGGCAGGGCGATGCCGATCGCCGCATC
ACTGCGGCCCAGTGCGGCATCGGCCTCGGCGACCAGCGCCACGACTGCCTGCAGGAAACC
GTCGTAGTCACCCTGTGGGGTGGCCACGCGGCGGCGCCAGGTAACCTGCATCGCCACATC
GCACGCCACCAGCTCGATCTTGGTGCCGCCGATGTCGATGCCGTAGCAGGCGTGGGCGAT
CAGCTCAGCCATGGTGGATGGTGACGCCCTTGACGACGCGGTTGACGGTGCCGTCCGGGA
ACGGGTTGTCCGGGGTCAGGCCCAGCGCGGCCGAGCGCTGTAGTGCGAACAGCTGCGCAA
AGCCCAGCCACACCGGTGCCAGCCACGGATCGTCCAGTGCCGGCACGGTGAGGGTGTATT
CGTCGTCGGCGCCGATGTCCGAATGCGGACCGATCGCCAGCACCTGGCCGGCCACGCCGT
CGCGGCGCAGTTCTTCCAGCAGGTCCTGTTCGTAGCGGCGCGCCAGCGGCTGCACGCTGC
GCAGCACCACCACCAGGGTGTTGCCATCCAGCGTCGACTTCGGGCCATGACGGAAGCCCA
GGGGTGTGTTGGCCAGCGCCAGCACGCGGCCAGCGGTGAGCTCCAGCACCTTCAGCGCGC
ACTCGCGTGCCAGTGCTTCCAGCGGGCCGCTGCCGAGGTAGATGATGCGGTTGAACGGGC
GCTGCGCCAGTGTCGCCACCGGTGCATCCCACTGCGCCAGGCCTTCGCGGGCCAGCGCGG
CGATCTGCTTCAGGCGCGTCACGCGCGCATCCCACGGCGAACGATCGAACACGGTCAGCG
CGGCCAGCAGCATGCAGGTCAGGCTGCTGGTCATGGCGAAGGCGCGGTCGCAGCTGGCCG
ACGGCATCAGCAGGGTGCAGGTGTCGGCACGGCCGGCGCCACGGCGGGCCAGCTCGCCAT
CGGCGTTGCAGGTGATGTCGAGGAAGCGCGCGTCATCCACGTCGCTGCGCACGCGGTCAA
CCGCCGCCACGCTCTCCGGGCTGGAGCCACTGCGGCCGAACGAGACCAGCAGGGTCGGAC
GGTCGCGCTGCAGGTACAGCGCCGGGTGGGTCAGCAGGCTGGTGGTGTGCACCACGCGCA
CCTCGGCAGGCCATTGCGCGTTGATCGCGTCGGCCACCATTTCGGCGATGAAGCCGGAGC
TGCCGGCGCCGGTGAACAGCACGCGCTGGTTGGAATCGTTGAGGCTGTCGCCGAGGAAGG
CCTGCAGGCGGTCGCGGGCACGCGACAGGTCCTGTGCGAGGGCGTCCCACAGCGCAGGCT
GCTGGGCGATTTCGGTAGCGGTATCGGCTCCGCCAAGGCGCTGCCAGGCGGACACATCGG
AAAGCAGGGTGACGTCCATTCGGAGGTTCCAGTTGGGCCAGCGCACCATCTGCGTTTTCT
TTCGAAATGTCAAACATCGAAAGTAAAAAGAAAGAAAAAAGGTGGGTGGCTTTGCCCTGT
GCGCAATGCCGGGAAAAACGAAAGGACCCACTGAATTCCGTATCGCACAATGCTTAACAG
GCAACTGCAAGCGCTTACACAAAGTATTGCGGCGCAACAACTTTCGTTTCAACGGAATAT
ATCTTCCTTTTTCCTTTCAATTTGTTGACATCTTTCGAATCGCTGCCCTAGAGTCGGCCC
AATCGCTTTCGAAACGCCCGGTGAACGGGTTGGGAGTCCGCGTGGAAAACTGCGTTCGTC
GCTCGCCGCTGATGCTGGCCCTGGTGCCGGCCTTGATGCTGGCGTCCATGACGGCCCGCG
CCGAGCCGGTCGGCAACCTGCGTACGGTCAGCGCCAGCGCCAGCCGCGACGGCGTGCAGG
GCTGGGACCTGCAGACCGACAAGGGCGCGCGCATCCGCATTGAACTGCCGGCGACCGACA
TCATCCGCGTGCAGGCCGGCCGCAACGGCACGTTGACCGGCGCCGGCGACAAGGCCGCGC
CGATCGTGCTGCCGCAGCCCAAGGCGAGCGTGCAGGCGCAGCTGGAAGAAGACGCACAGG
AAATCCGCGTGCGTACCGAGGCACTGGTACTGCATGTACAGCGGCAGCCGCTGCGCCTGC
GCCTGGAACGGCTGGACAATGGCCAGCCCACCGCGCTGTGGCAGGAACTGCAACCGCTGG
ACCTGGATGCCACGCAGAGCGTGCAGGTGCTGTCCTCGCAGGCCGATGAGGGCTACTTCG
GTGGTGGCCAGCAGAACGGCCGTTACCAGTTCAAGGGCCGCGAGCTGGAGGTGTCCTATT
CCGGTGGCTGGGAAGAAGGTGATCGGCCGAGCCCGGCGCCGATGCTGCTGAGCAGCCGTG
GCTGGGGCATGCTGCGCAATACATGGAGCGATGGCAGCTACGACCTGCGCCAGAGCGACC
AGGCCACGTTGCTGCATCGCGAAGACCGCTTCGATGCGTACTACTTCGTGGGCGCCGACC
TGCCCAAGCTGATCGAACGCTACACCCAGCTGACCGGCCGCCCCAACATGGTCGCGCGCT
GGGCGCTGTCCTACGGCGATGCCGATTGCTACAACGACGGCGACAACAGCAGGAAGCCCG
GCACCGTGCCCGAAGGCTGGAGCGACGGCCCGACCGGCACCACGCCCGATGTGATCGACA
GCGTGGCCAAGCAGTACCGCGCCCACGACATGCCCGGTGGCTGGATCCTGCCCAACGATG
GCTACGGCTGCGGCTACAAGCAGCTGCCGGAAACGGTGAAGGGGCTGGCCGGCTACGGCT
TCCGCACCGGCCTGTGGACCGAGAACGGCGTCGACAAGATCGCGTGGGAAGTGGGCAAGG
CCGGCAGCCGCGTGCAGAAGCTGGACGTGGCCTGGACCGGCAAGGGCTACCAGTTCGCGA
TGGACGCCAACCGCCAGGCATTCAACGGCATCCTCGACAATTCCGATTCGCGCCCGTTCC
TGTGGACGGTGATGGGCTGGGCCGGCATCCAGCGCTACGCGGTGGCATGGACCGGCGACC
AGAGCAGCAGCTGGGATTACATCCGCTGGCACGTGCCGACCCTGGTCGGTTCGGGCCTGT
CCGGCATGGCCTACGCCAGCGGCGATGTGGATGCGATCTTCGGCGGAAGCGCCGAGACCT
TCACCCGCGACCTGCAGTGGAAGGCGTTCACGCCGGTGCTGATGGGCATGAGCGGCTGGT
CGTCGAACGCGCGCAAGCACCCGTGGTGGTACGACGAGCCCTACCGCAGCATCAACCGCG
ACTACCTGAAGTTGAAGATGCGCCTGACGCCATACATGTATGGGCTGGTGCACGAGGCCG
CGCAGACCGGTGCACCGCCGGTGCGTGGCCTGATGTGGGACAACCCGCGCGACCCGCATG
CGCAGGATGAAACCTACAAGTACCAGTTCCTGCTCGGCCGCGACCTGCTGGTGGCGCCGG
TGTACCGCAGCCAGGCCGCCAGCCGTGGCTGGCGCCGCGACATCCACCTGCCGGCCGGCG
GCTGGATCGACTACTGGGATGGCCGTCGCGTGCAGGCCGCCGCCGATGGCCGCCAGCTGG
ACCGCCAGGTGGACCTGGCCACGCTGCCGGTGTTCGTGCGTGCCGGTGCGATCCTGCCGA
TGTACCCGTCGATGCTGTTCGATGGCGAAAAACCGCTCGATGAAGTGACCTTCGACCTGT
ACCCGCAGGGCGACTCGCAGTACACGTTGTACGAAGACGATGGCAACACGCGCCGCTACC
AGCAGGGCGAGTCGAGCATGCAGGTAATCCGCGTGCAGGCGCCGGCGCAGGGCAGTGGCC
CGGTGCAGGTGCAGATCGACGCCGTGCAGGGCCAGTACAACGGCCAGCTGGCGCAGCGCC
GCTACGGCCTGCGCGTACTCAGCCGGCAGGCACCACGTGCGGTGCAGGCCGGTGGCCGCG
CGCTGCCGGCGCTGGCCGATGCTGCCGCCTTCCACAGCGCCAACGAGGGCTGGTACTTCG
ATGCCAAGGACCGCCGCGGCACCGTGCATGTGCGCACTGCCACCCAGGATATCCGCCAGC
CACTGCAGCTGCAGCTGGACTTCGCAGTCGCTGCCGCAGCCACCGATGATGCCTATCCGG
CCGCACCGGTGCTGGGCCGCGAACTGCCGGCCGACAGCCTGCTGGTGGTCAACCGCCCGG
CCGAAGAGCCTGGCCATGCGTTGGAAAATGCTTTCGACGACGATCCGGCCACCTGGTTCC
GCAGCGTGCGCAACCAGGCCGTGCGCACCGGCGCCCACGAGTGGGTGATCGGCTTCGGCG
AGCGGAAGATGATCGATGGCATCGACATCGCGCCACGCAATGACAAGAACTGGAAGCACG
GGCAGGTACGTGACTATGAGGTCTACCTGGGCGACAGCAACGGTGAGTGGGGCGAGCCGA
TCGCCCGTGGCCGCCTGCAGTTGAAGGAAGGCGTGCAGCGCATCGACTTCCCGGCCCACG
CCGGCCGCCTGCTGCGCTTCCGCGTGCTGAGCGTGCAGAACCCCGAAGGCGACGGCGCCA
GCAGCACCGACCCGATGGTCACCGCCGCACAGGGCAGCGCCCGCGCGTTCGATGCACTGC
AGCCGCGCGATGTCGGCCCGATCGCCCTGTCCACCTTCCACATTCTCGAACACCAGGAAC
CGGAGCGACCGGCCCGGCAGCGCTATCTCTCCGAGCTGCCGGTGCCGGCCGCGCTGGCCA
GCCAGCTGCGTACCGACCAGTCCTTCCGTGGCGACGCCGGCATGCGCATGAACGGCCTGC
AGTTCCGCCGTGGCCTGGGGGTCGGCGCCAACAGCCGCATCGACCTGCGCCTGCAGGGCG
GCTGGCACCTGCTGCGTGCCGACCTCGGCATCGACGACGCCTGCCGCAACGCCGGCGGCC
TGCAGTTCCAGGTATGGGGCGACAACCGCCTGCTGTACGACAGCGGCCTGGTGAAGGCGC
CCGGCGTGGTCAAGCCGGAGCTGGACATCCGTGGCCTTTCCACCCTGAGCCTGCGCACGC
TGGGTGCGCAGGGCAGCCAACCCGCCCAGGTCTGTGCCAACTGGGCCAACGCCGTACTGA
TCGGCCAGGAGGGCGACTCCGCCAGCATCGTCGCCCCATGACCCCCACGTAACACCGCTC
CTCCCCCGCCCCATCCCGACTACGGCCCTCATGGCCGTGGCCCGGGAGCGTTTTGCCCGC
CGAACGCCCACGCGCTCACCCAGTTGCGCCGCACCCTTGCCAGGAGAGAACCCCGATGTT
GCCCGCCCGCCACCACCGCCCCCCCTGCCGCCCGATCGCTCCGCTGACGCTGGCCATTGC
CGGCGCGCTGTTCTCGCTTGCCGCTCCTGCCTTCGCCCAGGAGAGCAAGGACAACGCCAC
CGACCTGGCCCGCATCGAGGTCACCGGCTCCAACATCCGCCGCACCGACGTTGAAACCGC
CTCGCCGGTGCAGGTGATCAGCAAGCAGGACATCCAGAACATGGGTGCGCGCACGCTGCT
GCAGGTGCTCGACAACCTGCCGGCCGCACGCCCGGCGCAGCAGGATGCGCGCTCGCTGTT
CACCGGTTCCGATGGTGCCTCGCAGGCCAACCTGCGCGGGCTCGGCGCACAGGGCACGCT
GGTGCTGCTGAACGGTCGCCGCCTGTCGTACTACGGTGCGCCGGCCGGCTTCCAGACCCA
GTTCGTCAACATCGATGCGATCCCGGCGGCGGCCATCGAGCGCATGGAAGTGCTGACCGA
CGGCGCGTCGGCCGTGTACGGTACCGACGCGGTGGCCGGCGTGATCAACGTGATCACCAA
GCGCAACTTCCAGGGTGCCGAGATCAGCTTCACCAACGACACCTCCTCGCGCATCGATTC
CTACGGTGAGCGCCAGGCCAGCATCACCGCCGGCTTCGGTGACCTGGCCGAGAACCGCTT
CAATATCTATGGCGCGGTCAACATGTACCGTCGCGACGCGATTCCGCTGAGCGATTTCTA
CGACAAGCGGCCCGACCAGTACTACGTCAACAATCCGAACTACCTCAACAACCTGCGCCT
GGGCGTGGGCAGCAAGCCGGGTGAATTCAATCCGGGCACTTACTTCGCCTTCGATCCGGT
CACCGGCCGCCGCGTGCAGGAAGCTGCGCCGGGCTGCAGGAACGTGCTGACCAGTGAAGC
GGCCGGTCCGCGTTGCGTCTGGGAAACCTGGATGAACAACGAGATCGATGCCGGTGCCAA
GTCCGAGCGCAACACCGCCTACCTCAACGGCACCTTCCTGGTGGGTGACAGCACCGAGAT
CTTCGCCGAGGCGACCTACACCGACATCGACCTGCGCGCCAACGGTGGCACGCCGCGCAC
CTACGGCACCACCACCGGCAACCCGACCAGCTGGTTCTCGCGCAATACCGGCAACACCGT
CAACCAGTTCCTGTACCCGTTCCTGGGCCCCAACAACGAATACAACCATGCCAGTCCGCA
GCTGAAGGCGATGATGGGCGGCGTGGTCGGCCTGAACTACCTGCTGCAGGATGCCGGCCC
GAACTATTTCGGCCAGCGCAATACCGACAAGAGCTACCGCGTGCTGGCCGGTGCGCGTGG
CAACCGGGGTGACTGGAACTGGGAAACCGCCTTCGCCAGCGCGGGTACCCACTCCACCAC
CTACCAGACGATCAACGTCAACACCAAGGGCTTCGAGAAGGCCTTCGGCCCGTACACGAT
CGATCCAGGTACCGGTCGGGTGATCATCTCCGACCACCCGGCGTACAAGTTCGGCGAGAT
CAGCGAAGCCAACGCCGCGTTGATCCGTGAAGCGTTCCCGACCTTCGACATCCAGTCGTG
GACCCGCCTGCATACCCTGGACGGCAAGATCGAAGGACCGCTGTTCCAGCTGCCGGCCGG
CGAGATGCGCGCCGCGTTCGGTTTCAACGCCAGCCGTGAGACCTTCTACACCCCGGGCAA
CGCCGATGCGGCCAATGGCCTGATCACCCAGCAGGGCGGCTCGTGGTTCGACGGCAAGCG
CAACACCTACGCGCTGTTCGCCGAGACCGTGGCGCCGATCACCGACAAGCTGGAACTGGA
TGCGGCGGTGCGCGTGGACAAGTACCCGAACTTCAGCGCCAACATCGCGCCGAAGATCGG
CTTCAAGTACCAGGCGTTCGATCAGCTGATGCTGCGCGGCACCTACTCCACCGGCTTCCG
CGCGCCGAGCCTGGCCGAGTCCGGCAATGGCGGCGTGTTCGCACAGCTCGGTGGCTTCCG
TGACGAACTGCGCTGCGGCGAGACCAATGCCATCGCCAACCTGCTGCTGAAGTCGCAGCG
GCCGGGCGATGTCGATCTGGGCAAGAGCCTGCTGAACGTCGATTGCAGCCGCACCGTGGC
GCGCATGACCCAGCCGAACAAGGACCTGAAGCCGGAGAAGGCGAAGATCGCCACCCTCGG
CTTTGTCTACGAGCCGGCCAGCTGGCTGTCGGTGTCGGCCGACTACTGGTTCATCTACCG
CAACAACGAAATCGTCGCGCCGGACTATCGCCGCATGGAAGACATCATCTCGATGTCGCG
CTCGCCGATCACCGACAGCGACCGTGCCAACCTGGCCCAGCTGGCGGCAATGTGCGCCGA
TCCGGCCAGCGGTGTGAGCTGCCCGGCGAACCTGCCGGGCTACTCCGCCGGCAACGTGGC
CAGCGTGGTGGGCCAGTACAAGAACCGCGGCAAGACCCTGATCGACGGCTTCGACATCGA
CGCGCGCAGCCGCTTCTCGCTGGGTGACTGGGGCAACCTGAACATCGGCCTGGCCGCCAC
CATCGCCAACCGCAACCGCTTCTACATGGACGCCGAGAACGGCTGGTACTACGGCGACGT
GGTGGGCTACTACAACAACCCGCGCCTGCGTGCCACGCTCAATGCCGACTGGACCTACAA
GCAGGTGACCACCAGCATGTTCGTCAACTATGTCGGCGGCACCAAGTGGGCCACCGACCA
GATCGACGAAGAGAGCAACAACAAGGAAACCTGCACCGGCGGCTACCTGGCCCTGCAGAA
GAGCAAGTGCGATGGTGCACCGTCGTGGTGGACCGCCAACATGAGCGTCACCTGGCGCCC
GGATGATGCGTGGAACCTGAGCTTCACCGTCAAGAACCTGTTCAACCGCCTGCCGTTCTA
CGACCCGAACAGCTTCCTGGGTGACTCCAGTGACTACGCAACCATCTTCGGCCGTGGTTA
CAGTGTGACCATCGGCTACCGGTTCAAGTAATTCCGTTTGCGTGACCTGGCGTGCCGGCT
GCGGCCGGCACGCTGCCAAGAGGAGAGATGTTTGCCATGAAGCGTAGGGAATTCATCGCG
GCCAGCGCCGCTGTCGCCGCCAGCAGCCTGCTGCCGCAGACCCCCGCCTGGGCACGCGGG
CGCAAGGTGCGCCTGGCCATGATCGGCACCGGCATGCGCGGGCTGGTGCTGCTGAAGGAA
CTGACGCGTCGCGACGACGTCGAAGTGGTTGCCCTGTGCGATATCGAGCCGATCATGCTC
GGCCGTGCCACAGAGATGGTGGCGAAGGCCGGCAAGCCCGCGCCGAAGACCTATGGCCAG
GACCGCGACACCAACGCCTGGAAGCGACTTCTGGAACAGAAGGGCATCGATGGCGTGATC
ATCGCCACGCCGTGGGAATACCACGCACCGATGGCGATTGCCGCGATGCAGGCCGGTGTG
GCCGTCGGCTGCGAAGTGGTGGCTGGCATCACCCTGCAGGACCACTGGGACGTGCTGAAG
ACGCAACTGAGCACCGGTACCCCGTACATGCTGCTGGAGAACGTCTGCTACCGCCGCGAC
GTGATGGCGGCGTTGCAGATGGTGCGCCAGGGCCTGTTCGGCGAACTGGTGCATCTGCAG
GCCGGCTACCAGCACGACCTGCGCGGCGTGAAGTTCAATTCCGGCGATCCCAACCAGCCC
TACGACAGCGGCGTGGAGTTCGGTCCCAAGGGCTGGAGCGAAGCACGCTGGCGCACCGAG
CATTCGGTGGAGCGCAACGGCGAGCTGTATCCCAGTCACGGCATCGGCCCGTGCGCGATG
TACACCGGCATCAACCGTGGCAACCGCTTCACCCACATCAACGCCTTCGCGACCAAGGCA
CGCGGCCTGCACGAATACACCGTGGCCAAGAGTGGCGGCACCACCCACCCCAGCACCAAG
GTGAAGTTCAAGCTCGGCGATATCGTCACCACCACGCTGGCCTGCGAGAACGGCGAGACC
ATCCTGCTGCAGCACGACACCTCGCTGCCGCGCCCGTATTCAATGGGTTTCCGTGTGCAA
GGCACCAAGGGCCTGTGGATGGACGTGAACCATTCGATCCACATCGAAGGCCGCAGCCCG
CCGCACCAGTGGGAAGAGTTCAAGAAGTACCAGGACGAGTACGAGCACCCGCTGTGGAAA
CAGAATGCCGACACTGCCGCCAGTGCCGGCCATGGTGGCATGGACTGGTTCGTCATCCAT
GCATTTGTGGAAGCGCTGAAGGCCAAGGCACCGATGCCGATCGACATCTACGACGCGGTG
ACCTGGAGTGCGATTACCCCGTTGAGCGAGCAGTCGATCGCCAACGGCTTCCAGACGCTG
GAGTTCCCGGACTTTACTGCTGGTGCGTGGAAGACGCGCAAGCCGATCTTCGCGTTCGAC
GGGAAGTATTGAGGTTTACACCCTTCCACGCTGTGACGGAGACGCCGGGCACTGCCCGGT
GTTTCTGTTTCTGGAAGCATTCGTCTTGTAGAGCCGAGCCCACGCCCGGCTGCTTGTTCG
GTCGGTCGCTCGCTTTATCAGAAAACTCTGAAATCCGACCCACTCCACAGTTTCTGACTT
GAATGTGTAAACCACATCGGAGATAACGTTCCCCGCGCGGTCATGGCCGCATTCCGGACC
AGGGACGATCCGAAGCATGACGTGGTGAGACAGCTGCCCCACGTTCTCGTTCCCGCCGGA
GCTGTGTTCGTCCAGGAAGGAGAACAGGGATGTTGGAACGACTGAAGACCATTTCGTGTG
CCGCACTGGCGATGATCGCGCTAGGGAGCTTGGCTCCTTGGGCTGCGCAGGCGCAGGAGG
TGCAGAAGAAGTGGGAGAGCTACCTGTCGATGGGCCAGCCGCGAGCCACCGAAGCGGCGG
TGCAGAAGGACATCAAGTCGCTCTTTTCCCAGTACGAAAAGGACAAACCCTTCGATTGGC
ATGTCAAACGCCAACGCGTCCTTGGAAAGAAGGTCATCTACGACTACCGGGTCAGACCCG
AGAAGATCGTTACTACCGACTGGGTCTACATCCACTCAGGGCAGGAGTACTCCTCCGAAG
ATCAGATTCGTAGCGTGATCCTCGCTACCCGCGTCAGCGACCCGCGGGCGGTGGGGCGTA
TCTTGGCGCAGGGACGTCAGCCAATGCTTCGAAGAGCTCAGGGCCGCTGCCAAAGAAATC
TTGGGGCGTCTATCGATACTCTGAAATGGCGGGCGGTTGGGGGCCATCGATTGGCGGCTC
CATTCAAGGTTCAGATAATCTTATGAAGGGCAATAAGGACGGTGATAATTGGGCGTGGTT
TCGTCGCCTGTTCTCACTGGACGATATGGGAAGAGATAAGGTGGGTGGTGGATCCCTTTC
TGTTCCTCCGCTGCCTGGAGTTGGGTTTGGCGTCATGTCGGGATCTGGTTACACAGTTTC
TGGGCAGATAGCTACGCCGACTGGAAATGGGTGCGGGTGTCCTTGAGATGAATAAATACA
ATCGATTCCTTCGGGCTTACTACATCATGTTCTTCTGGGCACTCAGGCTAGTTGCTTGCC
TTGCAGCTGCCGTGAATATAGTAATCCTTGCTTTTGTGCTGATTGATCTTGCTGATGGAG
GCCGAGACTATGGATTTACGGGCTTGGCGTTTGTCGCTTTCTCTCTTTGCATAGCTTTTG
CCATGTGGAAAATCGGGTCTGTCGGCCTGCTCCGTCTCCGGCAAGCGAAGGAGTCATAGA
TCTTGCGAGGTCGTCGGTCGCGGGAGCGAGTGTGAGGGCTTTAGGCCAGCGCGCCCGTGT
CGTGATCGCCTTCCACAGCTGCGATGCGCTTGCCTGTCGAATCCTCCGGATATGGGCTAT
AGCTGTGACGTAGCACCCGCTGCCTGGGCCGCAGACAAGCGGCTTCGCCAAGGGGCGTCT
GGGGCAGGTGCTGCACGCCAATGGCTGCACCCAGTACTGCCACGACCGCTTCGGCCAGGT
CACCCGCAAGGTGCAGACCGTCAACGGCGTTGCCAGCACGCTGCGCTATGCCTACAGCAA
GGCGGGCCGCCTGGCCGCGCTGACCTACCCGGGTGGCAGCGTGGCCGACTACGTGCGCGA
TACCCAGGGCCGCATCAGCCAGATCGGCCTGACCCGGCCCGGCCAGGCGCGCCAGTTCGT
GGGGAACAACGTGACCTACGCGGCCTTCGGTCCGGCCACTGGCTGGACATATGGCAACGG
CCGCCAGCTGCAGCGTCCGCTGGATCTGGATTATTGCCCGCAGGCGGTGCATGACCCGGC
CGCCGGTGGCCTGTCGCTGGGCTATGGCTATGATCCCGTCGGTTCGATCACCGAGCTGAA
GAACGGCACAGGCTCGACGGCGCTGGCCAAGTACGCCTATGACGCGCTGGGTCGCCTGAC
CCAGACCCAAGACGGATAAAAAGCAATCCTGGAGAGTGGGTGAATTTCATGAAAGAGGGT
GGGGTCAAATGAGCATGTTCAAGAAGACTGGTCTTCTCCTGTATCTGGTGGGTGCAGGGT
ATGTAAATGCGCAGGTGCCCCCTCAGCCGGAAAGGCCGGTGGTTGAGCTTGACGGCTCGA
TCGCGACGGATAGTGGCGCTGAGCTTGATGATAAGCAGCTACTTGCGTTGACTGGCCGCG
CAGACGCGGGCGACGCTGAGGCAGCGTTTCGAATCTCACGCCACTTTGAGGGCAGAGGCA
CGGCTGGCAGCTCCCACATGTGGCTTGTCTATGCCGCAGCACTGGGGCACCCGATTGCAC
AGTACAACGTGTTCTTCATGTTGAAGGACAAGAAGGACTGCGCGTCATCAAGTGAGGCAT
ACGCATGGCTCAAGAGTGCCGCGTTGAAGGGGGTGAGAGCCGCGGACTCTGAACTTGAGC
GAGCGGCCCGCATAGCAGCTCAACGATGCGGTAGTAAACGATAGGGAGAGAGAGGTCACT
TGCCGATTGAGGGCTAGCAACGTCCAGCTACCCACTAAGTCCCCAGGCTCACATGGTGCG
CAGAGGATGGGCGTGGGCTTCCGGCTACCGGTCGTATGTCAATAGATGGGCATGTGCAGC
AACTTCAAAACAAGCAGGCGCGGTTGAGGCGATTGCTTGCTGATTCTGCAGCAAAGCGCT
GTGCAGGTTATAGCAATGAGGCTTGGCAATGGGTGACTATGGCTCAACCAATTTGAGATA
TACATAATGTTTGATAAAGAGCGCGTGGAAAAAATAGCTGAAGCTTGGGTCAATTTTAAT
CGGCTCGCAATCGATGCGATTGAGCGGGATCCGCTCACAGGCGGGCTGGATGAAGTTGAT
GACATCATCCAGCGAGATCCTGGCGAAGGTTGGAAATTCATTGAGGCTGTCAGGCGGATG
GATGTAGATGCGCACCTACTTTCCAATCTTGCTGCCGGACCTTTGGAGGACTACCTGGTT
GCCCACGGCGAAACCGAGATCGAGAGGGTTGAACGCTTGGCAAAACACGACCCGTCTCTT
CGGGATCTCCTCGCTCAGACGTGGAAGAACTCGATGTCGGATGAGGTGTGGCGGCGGGTA
CAACGTGCTGCCACATCAGGTTAGGCTGCCATGGGTAACGCTCGAACGCCTTATGACTAC
GCCTGGCAGCTTCGCTATCGGCATGGCCCGCGAGGCCGCAGGGGGAGTGCAGTGCAATAA
GTCATAACTGCGGGAGGCCGTTGCGGAAGTGCATGCGGGAGATTGGCAAGGAGCTTCAGC
CCGCGAAAATGAATCTTCCGGAATCAATAAACCACCTGCTTTGGGATGTCTGATGACTCA
ACCATTCAGCGCGGGCAAAGATGATGAAATTTATTCCTATTATTTTATCTGCTCAGTCTT
CACTATCACCTCTTGCGATCGCAAGGGCAGGGAAGTTGTGCCGGAGGGCGTGATCGAAGT
CTATGATTCGGCAGAGGGGGGTGCCGTAATTGGTACAAGTACTACTCCGGTTCCGGTTGT
TGGATATGTCTATCCGGACAAGACTCGTTACGTGCTGAAGGTTTGCCATCTGGGTCACAT
AGGATATGTGCGGGATGGAATACGGGAGCTAAGGGCAGCAGTAAACCCGAGGTCATGCTG
CCCGGAAACCGCGAGGAGCGCGGACTAGAGTTAACTAAACGAGGCGAAACTGAGATCATC
AAGTTGGAGACTGTGGCGAAACAGGAGCTGCCACTGCGTGAATTACCTAGTTGGATGTGG
GCCAGGGCGTACCCCAGCCAGGTTGGGAAGACACAGTGATGGCAGGGCACCTCGGAGCGG
TCCCGCAACCGGCCATCGTGACTGCGGTGGATGGCGAAGCGCGCAACCATGACGTAGTGG
GCAATACCACCAGCACCGGCAGCTACAACCACCGCGGTGACGCGTACTGTGTACTCAGGC
TAGTGGCGCAGCACAGATCACGTTGTACGACGAGGCTGGGTAGTGGCTGGGGAACTATTC
GGGCACGGGCCAAGCGCAACGGCAGGCCATCTGGCTGGACAACTACCCGGTGGCGTTGAT
CAATGTGCCGGGCCCCGGTATACCGGAGCTAGATCAGCACTTTCGGATACGCAGGTGGCG
TCCCGTCGTCTTTGGTAGATCAACTTGGTATGTGTCCCTGCGACGAGTGCGTTGACTACC
TAAGCATAACGTTCGGTGTGGCAGGCCTCACCTTTGGAGGCTTGGAAGCTGTGAATGGCG
CAGGAGTCACCATTGCCGGTGTTTTGTCTCTGCAGCCCGAAGTTGCAATCCCCGGATTTC
TGGTAATGGTGAATGGTGTGGCAACGGCGTACGATGGAGTGTCAGCGATACAAACCGCAC
AGGATGGAAAGGGAAGAGAATCCACCTACACCGAGGCGGCGGGGGATTGCTGTGGTATTT
GGCGCGAATGCGGGAGAGCTGTTGTCATTCGGCTTCACATTGAGCAGTTGCCTTCAGGTC
ACACCAGAACTGCTGCAACGCGTAGCTACTGACAAGGATGCCATGAAGGTGGTGAAGGAT
GTTTGGGGTGGGTCTGGGTGCAATTGCAGATAATTGAGATGATATGCATATGCGCAATAG
AATACTGAATTGGCTCGGTTTGCTGTTTTTTTCGCTAATTTTTCTGAGGTCATCGTCCTA
TCTCGCATTGAAGGTGTATGCGATTGGTCACCTTGAGAGGGGCGATTATTTTGTAATGTT
GCCTCTGGCGCTGGGTTCGCTCCTGATCTGCGGCATGTTTGTGGCAATTGTTCTTAAGAA
CGTAAAATCCAATCAATAGATTCCACCTGGAAGTTCACGCGCGACGTATGGATCCGTCAA
GTGATTGGCCAAGGAGATGAGCCGATGGGTATCACTATCCATGATTTCAAGATGACCGGA
ATTCGTCTTGATCCGGTGTCCGGAGTGACTGTTTCTCTGTTTGATGACTCTGTGCAGGGA
TCCTATGATTTGGTCTTTGGCCGAGTCAGGAAGGCGAGCATTGATGGCTTCTCTAGCCAG
AATGTCGTACTCGATCTCAAGGTCTTCCATCGAAAGGATGATTCCTTTGAATTCCAGCGG
TGTTGCTTCCTCCTTGGTCTAGACCCAGTGGCTGCCCGGGAAATTGTCGATGGCGACACC
TTGGTCTTCATTGAGGCCTCTGTCGGCGCAGAAATTGCACTTCTAGTAGAGGGGACTTGG
GAAAGCCGGTTGATCCCGGTCAAATCATGATTCTTGATCTGTCGAATGCATCGCTCCAAG
ACGCACGCACCGCCTGGCTTGTAGGTCGACAGGGATCTGACAGAGAGATGGATTACAGGA
CGGATCACCATCGGGCCAACGCAATGGGGCTCTACCGTGCGTGCAGCCCGATGAACATCA
TCGATCCTGTACTCAGCGAACTGCTTTCCCGGCTCGGTGTCGACACTGACTTCGGCGACG
CGGTGCTGACTTGTCCGGAGACCCAAGGGCCTATGAGGACACGCCCCTGCATGTGGTGGC
CTATTACAACGATGTGGCCCTCCGCAGCGCATTGATGCCCTTCGTGACCAACATCGATGT
GCGTGGTGATCTTGATCTGACGCCGCTGGCAAGTGCGGTGGCACATGGCAGCGTCGCGGC
AGCGGCTTATCTCCTCTGGTGTGGTGCAGACCCGCACGCAGGGAATGAGCTTGATCGGAC
ACCACTGGAAATGATGTGCCAGGACCCGAGGTTTGATGATGCGGTGCGTATGGTCGACAC
CGCAGATGGAGCCTGGTGATGGAAACTTCTGAAAAGAGGTTCTACCGATGCGCCTGATGA
CCTTCATCTGCCCACTTTGTGGCGCTAGCGGGCAGCGCTTTCCGCTGCGATCTGCTGGAA
AGCGTCAAGCGAAGACGTCCTGCCGGGGGTGTCACGTCGAGCTTCGTTCAGACCCGCGGT
TGGGCACGTACACGTTCTATCTTCTGTACGCACAGGTCATCATCCTGGTGGCGGCATTGC
CGCTGGTCGGGGCCGGTGTCGCGGGTGAAGGGGCACGGCTGGGAATGATCTGTCTGGTAG
TGCTGGTGCTGTGCTGGTTCCCCGGCGTGATCAGGCACGCACGAAGTCCGATCGTGCGCG
CCTGCCAAGATCCCGATTACAGCTATGCGCGCAGGCCGGGTGCTTCGACTACGCACGCTG
CCGCAAACCCGGAGCAGAGTAGCGACACGCCAAGCGCCAGCCCGTGATAGGGAAGTCAAG
AAATGACATACCATCTCGGCACGAGGTACAGTTCCTGGATCGTTTTGCAGAACGGGTTGC
AGATGGTAATTGACATTTGGCCGGCCCATTCTGGGGCTCTCATGTCTATGCCGAAGGCTG
ACATCTTGCGTGCAGCGGTGCTGCTCTTGCCAATGCTGGGGGGCTGCAGCATTCACCAGT
TTCAACAGACGGAATGGAAGTCGGACTGGGTAGATGTTTCGTCCGGTGCGATTTTCCCTG
GCAATTCAACGACTCTGCCGCTTGACCGCATTTCCATACTTGATCCTGATAGTGAAGCAG
CCATTGCGGAGTGGATGTTGGAGCATTCGCTGGTCGTGGTATCGGCATCAGAGGTTGAAG
GGAAGATCGGTCCAATGCCGTTGAGTGACCTGAAGCCAGCGCCCGGGGAGAGCGTCTACT
TCGTCAGGGCCGCTTCGGATGAAAGTAGGGGCAAGTTCATCGGCTACGTCAACGACAAGG
GACTTCTCATCCTGTACGGGGTGATGGGGGGCTGCGGTGAGCAGAAGCAACGGGTGGTTG
CCGTGAGCCTTCGGGAGAAGCCCGCCAACGTATTCGGTCGATGCTCGGCGGCGCTATAGT
GCGCTGAAGCGCCGAGCTCCGCCTACTGCCTGGCGGATGACGCCAGGTGTGCGACCAATG
GCGCGATCGGCAACCGCAAGGGAGATCGGCGCAGCGCGACCAATGCGTTCGAGCAGATCG
TTCTGGGGAGGTAATGGAAAACAGTCAAAGGAAATCGGGGTTGCTCAAGAGTTCTCTCGA
TGCCAAAGGCTTCTTCCTGCGCGCTTTGTCTGTCGCGTCCGTCTGTGTGCTCGCCCTGAG
CGCATGCGAGAATGACCGCTTAGGGGAGCTGCAGCTGAAACCCATCTACGCGGAACTGAG
TAGTGCGTATTACGGTGGGATGTGCGAGGGTGCAGCCGGTCCAGACGCCAGTATCGAGAA
GGTTCGTGCGGTGCGCATTGGTACGATCGCTGGTGATTGCGCAGTGCTCTATTTGGACGG
AGTAGATAGGAAGGGTGAGCCCGTGATCTATGGAGCGAAAACTGGGGATCGGCCTGAATG
TGCTGGATTGATACGAAAGCTCGAAGTCGGACGGGCAAGCGCGGCAGTTCTCGGCAGGGC
GCGGGAAATATGCAGATAGTGATTTTCAGATATTCTCCGTATGACCTCCACTGTTGGGGG
GCGCAGATGCCCGCTGTGGGCCGGCAGTCGCAATCTTCTTCTCAGTGCCAGCCTGGCCTT
AAGAAACTCGAATTCGGCGTCTAGTATGAAGATGAATTTGGATACCTTGGAAAAGGTCTC
ATCAATATTGTTCGACGCGCTCCGCTCCAGGGGCTTGCAAGAGAACTGGCCGCACTGTTC
AGGAGGTATCGGATTCCACTGGCCCAGCTGCGAACGCTGGAGGCAGGCAGGTACTCTCGA
GCGCTGCGCGATGCGTTGCGCGAGTAGGGCGCCAAGCGGGATGCAAGGTGCATGAGCTCC
CGCGCTCCTCCACCAAAGAACGCGATCGGCCTGCACGCCCTCGGAGAGGTACAAGATGAA
AGCCAGGCAGATTCTTCGGTACGGGCTGGCCTACGCGGTGTCGTGTGGAGCACTCTGGCT
GTTCCTGCACTTTGTGGGCAGGGCGCTTTACGCCTTCGACTCACATCAGGTTTTCTTCTG
GCTGTATGCCGTCAGCCTTCTGTTGCTGGGAATTGGCGCACGAGTTCCCGCCGCGGGCCG
CCTGACGATCAAGCGGCTTGCCAAGGGGGCAGGCCTAGGGCTGCTCGCGGGCCTTCTGGC
CCAGGTCGTGGTGCTTGTACTGGAAGCCTATAGATTCAGCGGATTCAGGCCATCGCTGCT
CTGGCAGGTACCGGTTTCGCTGACGGTGATGAGCGTCGTGCTGCTCACGCCGCTCTGGGG
CGCAGTGCTGGTTGCCCTCACTGCCGCTTGCCGCCGCGACAACAACCCACATCAGGCCTC
GAACCCATGAAGCGCCTGACTGCCTTTTGCCTCGTGGTTGCACTGACATCCTGTGCGGCG
CATCCGAACCGCACCACGAAGTGTCCACCGGCCCATTTCACCTACGTCGGCACCGAGAGA
GTCGACGGACTGACCTACGGGCGCTTCCAGATCACCCACAACGCTGATCAGCCGCTTCAG
CTGTGGGTGGATGAGAGACGCAGGTTGAACTCAAGGACCGCTCGCGCAGAGATGAGGCGT
AAAGGCGAGGATGCCTGGCGACCTTACAACGTGATCCTTGAGGAAATCACACCGGGAGCG
ATCGGGCTGTCGATCGGGCAGGGTGAACAGCAGAGCGTTTTGTTCGATGGTGATGGCGTG
TTCCTGCCCGGCCAATCCAGTGCGGACACGGAGTACTCCATCGTGGTACGGGATGCAGCC
GGTTGCGAACATCGCACCGCGTCATTCATTCCCTGACGTTGCCGCCGCTGTGCGAGATTC
TCGGTCACCCCCGCTCAGCGGCACCCACTGCATGCGCAGCGGGTGCCCCACAGCGGTTTG
CGCGATCTCAATCGGCACGCCATCCCGCAGCCACGCGGCCCGCCAGCACCAGCTCGGTAT
CTGAGGTCAAACTACAGCAAATGCCAATGTCCCGCGAACTGATTTTCATAAGGTGCATGA
AGGGCGCAGCTGCAGTTGGAGCGTTGGCGATCTGCTGCGCGCTGATTGCGTCCATGATGA
ATATGGGCTGTCCAGTCGTTGGGTACTCTCCAGCAGTCATGCTTGCTCTTTTTTTCGCAT
TGCTGGTGCTGCTTGTGTATTCCAAGTTCGAACTGGCGGGGAGGGGAATTCTGTCGGTTG
AGGTTGGGCGAGTGCGATTCGCATTCGCTATGGCTTTCCTGGCCGAGATGTTCATGATTG
GGTTGCTGGTCGCCCGCAACCTCGAATGCGATAGCTTTGTTCGCGCGATTCCCATTCCTG
GGGCACTACTTGTCTTCTATACAGCTGCCGCCTTCTCATTTGTATTCAGTGACTTCTACC
TTGGTGCAGCGCGAAAAATCATCAGACTTGGTGCTCGGCCGAGGAACTTCTTAAGAGACA
AATAGTTGGAACTGCCTTTGTGGTGCGTGAGCATCCGCCACGTGAGTGGCGGGTGCTCCG
CAGGGATAGCGCCAGTGCTGACTCAATCGGCACGCCATCCCGCAGCCACCCGGTCCGCCA
GTACCAGATCGGTATCCACCTGCCGGCCATCGCGCAGATAACGGATGCCCACGCGCGTCC
CAACCGGACGCTCACGCAACAGCGCACGCCAGTTCGCCAGCATCCGCGTGGCAATCGGCT
CGCCTGAAACCATGACAATGCGATCATCCCTGCGCAGCCCAGCGCGTGCCCCGGCGCTGG
ACGGCGCCACATCGGCCACACGCAGTGCATCGTGTTCAGCCTGCAGCCACAGCCCGCTGC
GATCGAAGGCATCGGCCTGCGTGCTTTCGGTATTGGGTACCAGATAGAGGCGCTTGGCAC
CGTAGTCGATGCCCATCGAGAAGCGCCGCAGCACGCCGCCACCCAGGATCGCGCCGTAGT
CGGCCAGGGCCAGCGCGCCCTTGTCAGTGCTGGACAGATCACCGACCAGACCAGTGACCT
CGATATCGCCCATGCGCAGCACACCGAGCCGGGCAGGTCGCGCCCGCCCCGCGCCACCCA
GGCCCCATCCAAGCACCGCCTCCTCACTGGCGTGGTATTTCTCCAACAGACCATGGGTAC
GCACGAACGGACTGCTCAGGCTCAGCGAGTTGCGTGAGCCGGTGTCCAGCCACAGGCGAA
GCGGGATGCCGTCAAGCTCGCCATTCAGTACCGGCGCGCGGTCATCCTGTTCGAACGGCA
GCACCACCGCGTTGGCAGGCGGCTGGTAGTGGCCCGGCAGGGTGAAGCCGAGCACGCGCG
CGCCATAGTCGAAGGTGGTGACGAAGCGCAGGAAGGTCTCGTAGCCGATGAAGCCATCAT
GCGGCACGCCCATCGAGTTGATCTGCTGGCCGAGGTCGATGATGTGGAACACCGGGTTTG
CAAGGTGCGCGCCACCGATGCGCAGGTGGCGGGCCTGTGCCAGGCCCAGGTCGCTGGCGT
TGTCGCCGGCACCATGCACGCTCAGGCGGCCCGTGGTGGTCAGCCCCAGGCGCTTGGCGG
CGGTCGGTGTCAGCAGATTGATGGCGCCCGTATCCACCAGGAATCGCGCCGGCTGTCCGT
CCACTTCGGCCTCGATGTAGACATGGTTGTTGATCAGGTCGAACGGAATGCGGGTGGTGC
CGCTGGCATCCTCGATATAGCTGTCATGGGCCATCATTGGCGGTGCATACACGGTGTCTG
TTACCGGGCCATCCACCTGGTAGCGCTGCACCTGTACATCGCTGCGCAGTCGCGGATCAG
CACGGCCCCGGGCATCGAGGGTGTCGGTGATGATGCGATGGGGCAGCAACAGGCCTTCGA
CCGCCCGGTAGTCCTCCAGTGCGGTGGCGGTGGGTGTGCGAGCGGATGCAATGACCACGC
GGCCGAGCAGGCCGCTGCCCGTATCGAACCAGAGCTCGATCGGGTCGGCGCCCCTCGGCT
TCGTGGCCAGGACGGTATAGCGCCGGCCATCCAGAGCCTCGGTGCGGGGCGCGGCAAAGT
GCGTGGTCGGATAGGCGTTGGACCAATAGGCACGGGTCGCCAGCCACGACTGCGTGCGCG
CGGTCCGACGTGGCACGGTGCCATCCAGCAGGCCGACCTCGCCGCCATAGTCGCGCCGCC
AGGACAGTTGCCCATCAAAGCCCTGCGCGACGGTGAAGTCTCCCAGTTGCGCCTGTTCGG
CATAGCGCCCGGCACGCAGGTCCTGGTTGAGCTGCCAGCGCCCGTGCAGGCCGCCCACCG
ACTGCTCGCCCACCGCCTGCAGACGCTGTACCGACAGCCACTGCTCGCCACCACTGGCTA
CGCGGGCCTTGGCCAGCACATCGGCAGCATCCACCCCCGCGGCGTGTGCCGGAACCGCCA
GCACCCACAGCAGGCCACCTAGCATCCATCGCAAACGCATCGCCTCACCTCCTTCGTTGG
GTCAGGAGGTGATGGCAGCGCCCGGACCGGGGATATTCGACCGGGCGTGAAGGATTGGAC
GTTCAGTTGGACGCGGTGAGGCGGCGGTACTCGCTCGGCGTCTGTCCGGTGGCGCGCTTG
AACGCGCTGTTGAAGGTCGACTTGCTGCCGAAGCCGGCGGCAAGGCCGATGTCCAGCACG
CTGCGGAGGTCGGACGGATCGGACAGGCACGCCCTCGCGGCAGCGACGCGGAAGCTGTTC
ACGAACTCGGAGAAGCTCTGGCCCACCCCTTGGTTGAGCGCCTGCGAGACCTGGTTGGGT
GACCAGCCGCTGCGCTGGCTGAGGGTCTGAAGATCCAGCCCGGGCGCTTCATGCAGGCGT
TCGTCCTGCATCAATGCGGTCAGCGCGCTGGCGATGGCCGCGCATTGTGCTGCGTCGATG
CCCGAGCGTTCGTAGCGTGCGTGGGTCGTATCCTCGGCGGACGCGGTCATGTCCACCAAG
ATGGGTGCCGCAGTGCTCGCACGTACGCGCAGCTGCTGGCGTACGACCCGGCACGCCAGC
AGGTACATGCCCATGGTGGTCAGCAGGCTGAGCCCGATGCTGGCCAGCAGTGGAGCAGCG
TCCGGCGGCCACCGGTTCATTGCGCTGGCAAGCCAGCATCCCGCCATCACGATCGCCAGC
CCGCGCAGTCCGCTGCGTTGGATGGCGGCTCCGGGCGGGGCGGGCGGCACACGCAGCGAG
AGCCACAGCGCGGCCAGCAGGTAGGGAGCACCCTGCAGCAGCCAGCCGTGGAAACTGAGC
TGGAACAGCACATCGCCCAGCGGTGAGGCCTCGAAAGGCGCGAGTGCGTTCAACAGGGAA
ATGGCGAACGCGAGGCCAGCCGGCAGCAGATGCGCGAGCGGCAAGGGTGTTGCAGCGGCC
TGCGCGGGTGTCAGCAGCGCACGCGCATGGCCATACAGCAGTGGACCGAGCAGATAGACC
AGAGGCACTTCGATGACCCGCAGCCAGCGCACGGCGTCGGGCGAGATCCAGGCCTGACCA
CCCAGCAGCACCAATCCGAACAGATTGGCGGCGGCGAAACAGGCGAGGAATGCGGTGAGC
AGCGGGTTCCCACGCGATGTGCGACCGACGCTCACGCCGGTGGACAAGGTGGCCAGGCCG
AGAATCGCAGCACCCGCGGCCAGCTTCAGCAGATCCGGTGGCGTCATGCGCGCAGTGTTG
ATGAAGCACGTGGCAACGTCCAGCGCGGGCTGGCGGCGTGCAGGCAACACAGGGGAAGAT
GGCGCGCCCGGAGGGATTCGAACCCCCGACCAATGGCTTCGGAAGCCACTACTCTATCCG
GCTGAGCTACGGGCGCGTTGTAGAACCGCCGCGCCGTCGGCCAGTGCCGGGGCGGGCATC
GCAGCGTCATGAGGCGGTGCGGGACGGGCATTCTATCCAGTTTCGCCGAACAAATCTCCC
CCCACGGGCAAAGCCGTGCCGGAGGGGCAGGAGTATCCTATCGCCATGGCTGATACCCCC
CTCACTTCGCCGCAGTCGCCGGCGACGCCGCGTTGGCGGCATTACTGGAGTCTGATGCGC
GCTGATCGCCCGATCGGCACGCTGCTGCTGCTGTGGCCCACCTGGTGGGCGTTGTGGCTG
GCCGCGGGCGGCCTGCCGCCGCTGTGGACGCTGTTCGTGTTCACCGCCGGCGTGTGGCTG
ACCCGCTCGGCCGGTTGCGTCATCAACGACTACGCCGACCGCTGGCTCGACCCGCATGTG
GAGCGCACCAAGGCGCGCCCGCTGGCCACCGGTGCGATCAGCGGCCGCGCCGCGCTGGCG
CTGTTCGCCGTACTGATGCTGGTGGCGTTCGGCCTGGTGCTGACCCTGAACGGGCTGACC
ATCGGCCTGAGCTTCATCGGCGTGTTCCTGGCTGCCAGCTATCCGTACCTGAAGCGCTAC
ACCCATCTGCCGCAGGTCTACCTGGGCATGTCGTTCGGCTGGGGCATCCCGATGGCGTTC
GCCGCCGTGCAGGGCGAGGTGCCGATGCTGGGCTGGCTGCTGTATGCCGGCAACATCCTG
TGGTCCACCGCCTACGACACCTGGTACGCCATGGTCGACCGCGAGGACGACCTGAAGATG
GGCTCGCACTCCACCGCGATCCTGTTCGGTGATCTCGACCTGGTCATCCAGGGCGTGCTG
TACGCACTGTTCCTGGCCACGATGGCGCTGGTCGGCGTGCGCGGCGGGCTGGGCGGGTAC
TACCTGGCCGGCGTGGCCGTGGCCACCGCGCTGGTGGTGTACGAGTTCTGGATCTGCCGC
AACCGCGAACGCGGCCCGTGCTTCAAGGCGTTCCTGCACAACAACTGGGTGGGTGCCGCG
CTGTTTGCCGGCATCGCCGTGGACCTGGCGCTGCGTTGATCCCAAGGCCTGGTAGAGCCG
GCCGCTGGCCGGCTGCACGACCATCCCGATTAGGAAATTGCCGGCCAGCTGCCGGCACTA
CCGCCTTCCACCACCTGCGGTGATGCCTGGATCTGGTAGAGCCGGCCGCTGGCCGGCTGC
ACCCGTGCGCGATCCCGAGGTTGCCGGCCAGCGGCCGGCACTACCGTTCTGTGCCGCCTA
CGACCAATAGGTGGCTGACAGCCCGCACCCCACCGCCCAGAATCGATCCATCGAACCTGG
GAGGGTAGGCGATGGCCTCTACGGCAGCAGTACAGGACGGCTGGATGGCGCGCGCAGCGC
TGCGTTCGGCCGCCTGGGCGGAAAAGTGGTTCCCCGACGCGTATGTGTTCGCGGTGCTGG
GCGTGGTCATCGTCGCGCTGGCCGCGATGGGCTTCGGCTCGACCCCGCAGGCCACCGCGA
GCGCCTTCGGTGACGGCTTCTGGAGCCTGATTCCCTTCACCATGCAGATGGCCTTCGTGG
TCATCGGTGGCTACGCCGTGGCCACCGCGCCGGTGGTCGCGCGCTTCATCGACTTCCTGG
CCCGGGTGCCGCGTACCGGCCGCGGTGCGGTGGTGTACGTGGGCCTGGTCAGCATGCTCG
CCTCGCTGCTCAGCTGGGGGTTCTCGCTGGTGTTCGGTGGCCTGCTGGCGCGTGCGCTGG
CCCGTCGTACCGAACTGCGCATGGACTACCGCGCCGCCGGTGCTTCGGCGTACCTCGGCC
TGGGTGCGGTGTGGGCAATGGGGCTCAGTTCCTCGGCCGCACAGCTGCAGGCCAACCCGG
CCAGCATGCCGCCGGGGCTGGTGGAGATCACCGGCGTGCTGCCGTTCACCGAAACCATCT
TCCTGTGGCAGTCGATCGCGCTGACCTCGGTGCTGATCCTGGTCTCGCTGCTGATCGCCT
GGCTGACGGCACCCGCGGCGGGTAGTGCGCGTACCGCCGAGGAGTTCCCCGGTGCTGCAC
AGGCCGAGCCGGAACCGCTGCAGCGACGCACGCGCCCGGGCGAATGGCTGGAATACAGCC
CGCTGCTGACCGTGCTGCTCTCGCTGCTGGCGTTCGGCTGGCTGTTCAACGAGTTCGCCA
ACAAGCCGGTGATCACCGCCATCGCCAACCTCAATACCTACAACTTCCTGTTCATCTCGT
TGGGCCTGCTGCTGCACTGGCGCCCGCGCAGCTTCCTCAACGCGGTGGCCAAGGCGGTGC
CGAGTACCACCGGCGTGCTGATCCAGTTCCCGCTGTACGGCGGCATCGCGATGATCCTCA
CCCACGCCGCTGGCGGTGACGGGCAGACCCTGGCGCACCGGCTGTCGAGCCTGTTCGTGC
ACGTGGCCAGCACCGATTCGTTCGCGCTGGTGATGGGCGTCTATTCGGCCGTGCTGGGCT
TCTTCGTGCCGTCCGGTGGCGGCAAGTGGATCATCGAGGCGCCGTACGTGATGCAGGCCG
CCAACGAACTGAAGGCGCACCTGGGCTGGGCGGTGCAGGTCTACAACGCGGCCGAAGCCC
TGCCCAACCTGATCAACCCGTTCTGGATGCTGCCGCTGCTGGGCGTGCTGGGCCTGAAGG
CACGCGACATCGTGGGCTTCACCTTCATCCAATTGCTGGTGCACATCCCGCTGGTGCTGG
GCCTGTTGTGGCTGCTGGGCATGACCCTGGCGTATGTGCCACCGGTGATGCCGTAGTCCA
GTATCCCCGGATCATGCGGCTTCCTACTTTGAAAGCCGCATGGCCAGAACGCGCGCTGCT
CAGATTTCATTGGGCTTGTTGCCCAGTGCGGCATCCGCTTCGAACCAGCTTCGCGCAGTA
TTGCCAACATACTTGGTCAACGCATAGTTGGCCCCTGAGCCGATGACGACTCCGATGCCG
AACGGAATGGCTTTTTCCAGCGCCTTGCGGGTAAAGGTGATGCCGATCTTCTTGAAGAGT
TCCTTGAGAGCTTGCAACACGGCGCCCTTCAAGTACTGACGGACCATCTTTACGCCAGCA
TTTGAGGCGATCCGAGTCGACGCTTCGACGCCGAGCTTCTCCAGAGAACCTCCTGCGGCG
ATGAGAAAAGCCAGGTGCCTGGCGTCTTCGCCATTCACGTCCCATCCATAGGCCTCAGCC
AAGCACATGGTCATGTCGACCTGCAGTTTCATGCTGATGCTTGCATCGGCGAGACCACCG
CCAACCATTGCCAGAGCCGTACCAATTCCCGGGATGACCCCGGTCAGAGCAGTCGCTCCC
CCCGTGGTGGCTGACATCCGGCAATAACGGCTGATGATCTTGTCGGCCACCAACCCTGCA
ACCTCGTGCTGGCCGCGTGTTGGATCCCGGGAGAGAATCTGGCGCCTGTACTGGGCGACG
AGGGCCTTCGCGTCTGCGGGACTGATCGCGATGCTCTCGACCGCTTTGAGGAGGCGAGAG
TCACTTGCTTCTGCAACCACGGCGTTCATTTAGACGTTCCTTGTTGATGCTTGGAAAGAT
GGGCCGTCCATAGCAGCCCGTCCGCAGCCTATCGGCTTCGGGTAGCCATTCTTGAGCGAA
CGCTCGCGCATTCCGGTGCGCCCTACAGCACTGAATACGTGCTCCTGTCATTACCCCATA
AGGACATGCCGAACCCGCATGAATCCTTCAGCGGCTTGTGCCGCAAGGACTTTCGCGTGT
TCATTCACGCGCGTACACACAGGTGTAGCCGTCCGCCAACGCGCGATTAACTCTTCGCTG
CAGACGATGGCCCCGTCCACCGCATTCCGCGCGTGGCTTTGGAGATCGGACATGGCACAG
CAGAACCAGAACCCGAACCAGAAGCAGCAGGGCCAGCAGAACCAGCAGGATCAGCAGCAG
GGCCGTGGCCGCGACCAGCAGCAGCAACAGCAGCAGGAACAGCAGCAGCGCAACCAGCGC
AATCAGCAGCAAGGTGGGCAGGACGAGGAAGAGTGACGTCGGTACCCACCCTGGGCAACC
CCCGAAGCCCCGCCGCGCGCGGGGCTTCGCTTATTCCAGCACGCCGATGCGTTGCAGCAC
CGGCGCGGCCGACATGTCATTGGGATTGGTGCCGGGCTGATCCTGCGGCACCTCCATGCC
CATGCCGCGGTACAGATCGACCCAATGCTGTGCGATCTGCCCGGTCTGCGGATTGCGGAA
GTTCATCGGCTGCAGCGCGAACACATGGTGCGCACGGAACGCACGCTCGATGAAGTCGGA
ACAGTAGTAGCTGTCCTCGTTCAACACATACGACGTGTTGTACGGCTTGCCCAGCATCAT
GCGCGCGGTGGCGACCGCATCCTTGATCGCCGCCTGCTGCGGTGCCCGCAGGCGATAGAC
CACGATCTGCCGCTGCTTGGCCCGGGCGTCCTGGCGGAACTCGACCAGCGATTGCCGACG
CGCTCCCTTCTCGTCCGCATGCAGTACCTCCCAGCCGTTTGGCGCCACAGCGACCAGGGC
CACATGATCGAAGCTGGGCGCGCCCTGCTTGCCGGTGGCATCGTCGATGGCCGCACTGAG
GCCGCTGCGGCCGGCGGTGACGAACAGCAGATCGCCTTCGTGGACATCGACGGCCATCGC
CAGCGCTGGCCACAGGGCGGGCAACAGCAGGCAGATCATGAGCAGGAGGCGACGCATGGA
GAGTCTCGGACAGGCGGAGTGCCGGAATTGTAGGGCGCGCGGTAGCATGGGACGACCCAA
CCGGATTCAGGATGAGCCCATGCGTCGAAACCGTTCCGCTGCCGTACTGATGCTTGCCTG
TGGCGTGGCCCTGGTTGCCTGCACGCCCGAGCCCCAGGTGACGCCCACGGAAGTGGCGCC
TGCACATCCCGCGCCGTCGTCCACGGCGGCAGCGGTCCAGCCCGCACCGGTGCCTGCCAG
CGGTGAATGCCCCTACTCGCAGTTCGATGCGTTCCTGAAGCACTTCGGCAACGAGATCGC
GCTGCAGGAAAAAGCCACCGCCGATCCGCTGCTGGACAGCTACATCGATGCCGAGGCCGA
GCCGGAACCGCGCAAGGTGGAAAGCCGCCTGGCGCTGGCCGATGTCGAGTGGCCGGTCAT
GCCCGATCCCGCCGCGTTGGCCGGGCAGGGCCGCGAGATGCAGGTCAGCACGCTGGCCGA
TGGGCAACGACAGGTACAGATCCGCACGCCGGACAGCAGCGACCAGCAGACCTACACCTT
CGCGCAGTCGCCCTGCTGGACGCTGGTCAAGCGCGAGGATGAGTCGATCTGATGCCTGTC
CCGGCACAGGCGCGGCCGGGCGGGGGCTGCTAGGCTCGGAGCCTGATCCAGGCAGGGAGA
CGCCGATGCGGGTTCGCAGGATGTGCACCATCACCGCCACCATGACTGTCATGCTGGCAA
TGGCACCCTTCACCGGCGTCCAGGCGCAGTCGCTGCCGGCCGACGATAGCGCCTACTTCG
CCAGTGCGGCAGCCGAACAGGCCGCGCGCGGCGAGCTGGGCAAGCGTGTCGAGGCCCTGC
AGCAGGCTTCCGCGCTTGCACCTGCGCAACGCTTCCATCAGGCCGAGGCATTGCAGGCGC
AGTGCCTGCGCCATCACAGCTATCTGCATCTGCAGGCCGCACGCAATGCCCGTGACCATC
GCCCGACGCAGGCGCTGGACCAGGTGATGGGGCTGTGCAGCCGCATCGCCCACACCGGCC
GCGCGGCGCTGCGCGAAGCGCCCGCAGACGCGGCGTGGGCAGCACCGTATGCCTTCCTGC
GCGCGCGTGCGCTGAAGGACGCTGCAGCACCGGCCAGTACCGCACTGGATGAGGCCGTGG
AGGCCCTGGCCGATCCGGCGCTGGACAGTTTCGCACGGCTGCGTGGGCAGATCCTGCGCA
GTGCCGAGTACCCGCAGATCGAGCGTGATGGTCGGCACTGGGACACCGGGCACGACAAGC
AGGCACTGGCCCAGCAGCAGGACCGCGCGTTGCGGGAAGCGGGCTGGAAGGGTTACTGGC
AGGGCCTGCACTCGCGCCGCGAGCCGATGGCCTCGGTGCTGCTGGGCCTGGTGCAGGTGA
ACGATGCCGCCGCGCGCCTGCAGGGCGATGGTTCTGCACCGGCGCGGGGCTACCAGCGCA
TGGGCCTGGATGCATCGGCGGTGGATGCTACGCTGCAGGCGATCGGACGCCATGCAGGGG
ACCGTCGCGCCTACCAGGACATGCTGCTGCGCCACGCCGCACGCTCAGGCATCGATGCGC
CGCAGCTCTGGGATACCACGTTGCCCGATGCCGGCTATATGCCGCCGGTACTGACGCTGG
CGCAGCTGCGCGACAATGCCGCCGATGCCATGCAGCACCTGGGGCCGGCATACGTCAGTG
AGCTGCGTGCGCTGCTCGATCCGGCCAACCGGCGCATGGATCTGGCCACCGAACGTGGTG
ACCGCAGCCAGGACGCGTTCTCGGTAAGCGCTCCCGGCGTGCCGGCAATGCTGTTCGTTG
GCGTGCGCCGTGGTGATCTGGAAAGCGATGTCGAGATCGCCCATGAAGCCGGTCATGCCA
TGCACGGTGAGTGGATGCAGCGCGGCCATGCCTCGCCGCTGCAGCGCAATGGCAGCCAGT
GGCTGACCGAGGCCTTTGCCATCTACAACGAACTGCGCTTCCGCGACCAGCTGTACCAGC
AGGCAGAGGACCCGCGGGCCAAGGCCTATTACCTGAAGTCACTGCTGGACGATATGGTGC
TGCAGCTGTTCACGTCTTCCGAAGAGGCGCAGCTGGAGCAGTCGATCTACGAGGGCGTGG
CGGACAACACGCTGGGTACCGCCGATGACCTGGACGCGTTGACCGGCCGGGTGCTGGCGC
GCTTCGGTCAGGACCCGGAGCGCTATCCGCAGCTGTGCAACGGCTGGATCGGCAAGCGCC
TGATGTATGACGACCCCAACTATCTGGTGAACTACCTCTATGCAGGGCTGCTGGCCGTGC
AGCTGTTCGTGCAGGATCAACGCGACCCGGCAGGGTTCCGTGAACGCTATCTCGCGGTGC
TGGGTGAAGGCTTTGATCGTGCGCCGACCGAGCAGGTGGCGCAGTTGCTGGGGCACGCGC
CCGATTGGCCGGCGCTGGTTGATGCTGATCTGCAGGTGTTCAACCAGACGGTCGCGCAGC
TGCAGGCGCTGCATGCGCGGATCGAGGCAGGGCAGGGCACGTGAAGATGCTGCGCAGGAT
GACGTGCACCCGGGTCACGGCATGGCTGTTGATGCTGTTGTGCCTGTTGCCGATGGTGGT
GATGGCCGGTGCTGCGGTCCCTGCGCTGGATGACCCGGTGGTGGACGCCGCCAACGCACT
TTCGGCGGATACCCGCGACATACTGCGCACGCAGGCCCTCAAGTTGCAGGCGCGCACCGG
CGCGCAGCTGCAGGTGCTGGTGGTCGACCATGCTGGCGACGAGGGCATCGAGGCCTACGC
GCAGCGGGTGTTCGACCAGTGGCAGTTGGGCCGCGAAGGCGTTGACGATGGCGTGCTGCT
GCTCGTGGCCGTGCAGGACCGCCGTGTACGCATCCAGACCGGTTACGGTCTGGAGGGCGC
GATTCCAGATGCCTATGCCGCCCGCATCATCGACAAGGCGATCGTGCCGCGTTTCCGCGA
TGGCGACCTTGACCAGGGCCTGCTGGATGGAACGAAGGTCGTGGTCGCGCTGATCGATGG
CGAGGACCTGCCGGCCTGGGAAGCGCCATCGATGCGCGACGTGCTGCCGGCCGGTTGGCG
CAGCGCGGACTCCGTGGTTGCACTGACGCTGCTGGCCGGCTTCCTTGCGGGTCTGTGGCG
CTCACCGCCCTCGGCGCCCGCGGCCAGGATGCCGGACGACCTCGCACGCAGGCATCGCGA
GCGCCAGCGTGGAGCGCCACGCGAGGTCACCACGCCGCAGGCGCGCCCGAAGCGATTGCC
GGCCTGGGGTCGCCCGCTGCTGGTGACGGCTGTGGTAGCCGCGGGTCTGCTGTCGGCGGC
TATGTGGGCGCCACGCCAGGCATTGGCAGCGGTCTGCCTCGTATTGGCGTTGTGCGTACC
GGTGGCGAGCCTGCTTGGCTGGTGCTGGCGCCGCAGCCGAGGTGTGCGCGTGGTGCTGCT
CGGCATGCTCGGGGTCAGTTCGGGGTTCTTGGTGGTGATGATGCTGCGTGGCCAGTTGCC
GCCCAGTCTGGCCCTGCACACGTTGCTGGACCTGGCGGCAGGCATCGTAGCCATGCTGCT
GTTCTTCCTCGTGCAGGCGTGCCGCGCGCGCTGGCACAAGGACCGCAGCAGCTTCGGGGT
GAGGTTCGCAGTGCTCTTGCTGCTGACCGCTGGCTACGCGCTCTTCGCACTGCTGGCCAT
TGATCGCGCCGACCCGGTGGCACGCCTTGCCGCGACGATCGGGTGGAGTGCCGGCACGGT
CGTGCTGTACTTCGCCTGGATTTTCACCATGCTGCCCGGTGAGAAGGCACGCGGCAGCCG
CAGATCATCCGTCGGCCACCGCAGTGCGTCCAGCAGCCCGTCGTCAAGTTCGTCTGCGAG
CAGCTCCAGCAGCTGGTCCGGAGGCGGCGGCCGCAGCGGCGGAGGTGGTGCGTCGGGCAG
CTGGTAGTTCAGGCTGCCTGTACCCGCCAGCCGAGCACAACGTCCTCCACGACACCGGGG
CCAGCCACGTCGCCGACCTGCAGCAACAGCCCCTGCGCATTGGGCAGGTCCTTCTGCTCG
GGAAACCACCGTCGATCGGCCGCGACCACGATCAGCAGGCCCTCGTCGTCGCCCATCGGT
GCGAACTGCGGCGAAGCCGGGCTGATCGGCTGCAGGCCGAAACGTTGGTTGGACAGTTCG
CGTACGGCCTCGACATCGCGGCTGGGCAGGCCGACTTCGCTCAGGCAGGTCAGCTCGCTG
CCATGGAACACGCCTTCGCGAGCGCTGGCCGGCAGGCGGCGGCGGCCGATCAGTTCAAGG
ATCAGGCCGTCCGGGCCGGTGAAGTACACCGACTGCGACTGCCAGCTGCTCTCCAGCGCG
AAGTAGTCCAGCCCCGCCGGATTGCGCTGCAGCGGCGTGCGCTCACGCAACCACGTCATT
GCCTCGCTGAAGCGGTTGTCCGGCACGTTGAAGGCCAGATGCACGCCACCCACCGGACGC
CCCGCCGCAGGCTGAAGTTCGAGGGTGCTCCAGCCGATGTGCACATGGTTGCCGACCACG
CGCTGCTGCAGCACATCGTGGAAATATGTGGCCACGGAAGCGACGTCGGATACCGGCAGA
GTGAGGTGCAGCAGGCGCATGATCGATTCTCCGTGGACGCGCCCACTGTAGCGCCGGGCG
ATGCCCGGCGGCCACTAGCGCAGCGAATGGTTGAAGAACCGTATTGCCGCGTCCGCTGCC
TGCGCGTGGGTCTGCGCCTTCGGCACCGATGTGCTGCACAGGTCCTGCAGCCTCTGTTGT
CCGGCCGGGGTGCATGCGGCGAGGAAATCGTAATGGCCGACACCTGGCAGCACCTGCAGT
GCAGCGGCCGCAATCACCGCACGCGCAGCCTCGCCATTGGTCTGTGGTGGCGCGATCGTG
TCCGCCTGGCCCAGTACGATCGACACCGGCTGTTTCAGCGAGGAGAGCTGCTCGGGCGCA
AAGGCCTGCACGATTGCCGGCGCCAGCAGGAACACCGCGCGCACGCCGGGAATGGCGCGT
GCGTCGTTGGCGTGGGACATCCATGGTGACAGCTCGGGCGACGCCGCAGCGGCAACGCGC
GCCTCCATCGTGTGCGTTGCCGCCTCCTGTTGGGGCCGGCAGACGCCGTCATCCGGATGT
GCGGTGCAGAAGTCCCGCAATCGCTGCAGGTCCGGTCGCGCACCGGCTGCCAGCAGCGCG
GTGTAGCCACCGGCCGAGAAGCCGGCGACCCCCAGGCGCTCAGGATCGACATGCGGGCCC
AGCACCGGATCAGCTTGCACGGCCGCCAGTGCGGCACGCAGGTCATCGGCGCGCAACCAG
GTCAGAAGGCTGCCGGGCAGGGTCATGGTGTCAACGCCGTTGTTGCCTGGATGATCCACC
GCAATCACCAGATATCCGGCCCGCGCCAGCGCCGTGCCCAGCCAACCCATCATGCGCGCG
CTGCCGCCGTTGCCATGCGAGAGCAGCAGGGTCGGCAGGCGATCACCCGCGACCGGCGCA
TCCTTGGCCGACCGGCCGGCGTCGAACAGCGGCGCGTCGGGTGGACCGATGGTCAGCGCG
TTTTCGCGGCTGCCGGCCTGTGCCGGATACCAGACCGTGTAGCGCAGCGCGTCGCGGTGC
CCTGCGTCGCGCACGGCGGCGCTGGCCAGCGTCGTCGTGCCGTGGCGCTCGCCGGCGACG
CCGCTTTCGCGCGCGGCGCCGACGCTCGCGAACGCCAGCAGCATTCCTCCCAGCACAGCA
GCGGTCATGCGCATCTTCAACTCCTTGTCAGTGGGGACGTTCTTCCACCGGCAGCCAGAT
CTCCACGCCGCCGTTGCCGCTGTGCTCGTCGAACCGGGCGTCGTAGCGCTCCAGGTCCGG
CGCATCGGCAAGGCTCAGGTTGGACGCAGGGAGATAATGATCCAGCAACCAGAACCAGGT
CGAGCGGATGGCCGAGATGTGTCCGCCGTGCCAAGCCACCAGGTAGCGGCGCGCCGGGAT
GTCCACGCGTCGCCAGTGCGCAGGCACGCTCGGCACCGTGCTTGCCGGTAGTGCCGCAAT
GTAGTCGAAGCCACCATCGTCATCACTGTTGCAGCACACGCCGAAGCTGACCGGTGCCGG
CGTCGGCCACTCGCGGTTGAGCTGGGCCCATTGGCCCGGAATCGCGCCGCTGCTGTCGCG
GGTGTGCCGCATGCCGACGCCTGCCAGCTGGAACGCGGGCGTATCGAGCAGCCGGGGGGC
TTCAATGCAGGCTGACGGGGCCTCGTCCAGGCGGATCGCCTGCACCAGCGTCAGCCCATC
GGTGCCCTGTTCGCGTACCCGTTCCGGTGTCTGCCCGAACTGTTCGCTGAAGGCGCGGGT
GAAGGCAGCATGGGTGGTGTAGCCGGCCCCCAGCGCCACCTGCAGGATGTCGCCCGCGCC
GTTGGCCAACCGCTGCGCGGCAGCGGTCAGGCGGCGCCCGCGCAGGTAGCGCACCACCGA
GGTGCCGGTGCGGGCCTGGAACAGGCGTGACAGATGAAACGGCGACAGGCCGGCCGCAGC
GGCGATATCGGCCAGCGCCAATGGCTGGTCCGCATGGGTTTCGATGTACCACAACGCCTT
GCCTGCCGCGCTCATCCTGCCGTTCCCCGCATCCAATGCCGGCACAGTAGCGGATCGGCA
GGCGCGGCGTTTAGCAGTTCTTGCGCTGCCGGGCTTTGCGTCTGCCTGCGTACCGGCAAC
AATGCGTGCTTCATGGACGTGATGGGGGGCAGGGGAGATGCGATCGACGACGGGGGATGC
CAGGCCAGCGGAGCCCGGCCGATGATCGAGATGATCGAAATGCTGCTTGCCCTCTGGGTA
CTTCCCAGTCTGTTGACCCTGGCGCTGATGCTGCTGATGTTGTTCGGCGCGCCACGGTGG
CGCGGCAACCCCTGGGTGTACCGTGTCGGCTTCGCGTTGCTGGGCGGGTTTCTGACACCG
ACGTTGTTGGGGGCCGGTCACGGTGGGTTGCCGTGCGCGACTATCGGCGGGCTGGTGATG
ATACTGACGCAGCTGCAATGGATCGGCGATCTGCAGGTCGACTTCATGGGGATCGGGATT
CGCAACAGGGGCATCTGGATCATGTCCACCCCCGCCTTGGTGGTGTTCGCCGCCATGATG
TTCGTTCCGCTGCGAACGGCACGGCCGGCCCGTTTCGGCTTTGGCGACGACGCCAACGGC
TAGCCGCTGTGTGCGGGGATGGGGCGTGGGTCTGCATTGCCACCCATGCATGGCGTGGAT
CTACGGATGAGCCCTGGCAGGGGCCAACCTTGGTTGGCGCATCAAGCTGTCGTACTGACG
TCATGCCTCCTTCACACATCGCGCCGAGACTGCGCGCCTTGTCCAGGCCTGTTGTGTGCG
CACAGGTGCTGGCCCTGTCGCGTCCTCCCGGAGCCCTGCCGTGCATCGTTCGAAGCTTTC
GCGTTCCATCCTCCTTGCCCTTTCCATGGCCAGCGCAGGAGGCGCGATCGCAGCGGAGGC
CGATGCGGTCGATGCCGCCGGCGGCAGCCGCGCCGCGCCCACCCAGCTCGACGCGATGCT
GGTCACCGGTACCCGCGCGTCCAACCGCACCCAGTTCGAAACGCTGGTGCCGGTGGACGT
GTTCAGCAAGGAAGACATCAGGTCCGTCGAATCCACCGACCTGAAGGACGTGCTGGCCCA
GCTGGTGCCGTCGTTCGTGGTGCAGCGCCTGCCGATGGCGGACGGCCAGGTGTTCGTGCG
TCCGGCGACGCTGCGTGGCCTGTCGCCGGACCAGACCCTGGTGCTGGTCAACGGCCGCCG
CTTCCACCGCAGCGCGCTGCTCGGCAACCGTGGTGCACAGGCCGCTGACCTGGCACAGAT
TCCAACCAGCGCGATCAAGCGCATCGAGGTGCTGCGTGATGGCGCGTCGGCGCAGTACGG
CTCGGACGCCATCGCCGGCGTCATCAACATCATCCTGGAGGATGGGCCGGGTAGCGAGAT
CACCGCCGGCTACTCGCAGTACGCGCAGGGCGACGGTGCTTCGCGCGATTTCAGTGCACG
CACCGGCTGGTCGCTGGGCGACTATGGCAGCCTGGTGCTGTTCGCCGAATCGTCCACCTC
CGACGCCACCTCGCGCACCCGCCAGCGCCCCGATGCCATCGCCTTCCAGGCCGCGCATCC
GGAGCTGGAGGTGCCCAACCCGGTGCAGCGCTGGGGCCAGCCGGAACTGGAAAGCCGCCG
CGTCGGCTTCAACGTAAAGGCCAACGCCAGCGATACGCTGGAGCTCTATACCTTTGGCCT
GTACAGCCACAGCGATGGCGTCAGCGATTTCAACTGGCGCAACCCGGACACCACCACCGG
CGCGTACCGCACCACCGCCATCTTCCCGGGCTGGAACCTGCGCTCGCTGTATCCGGTCGG
CTTCAGCCCGCAGTACGGCAACGTGCAGAACGACCTGCAGCTGGTCGGTGGCCTGCGCGG
CGAGATCACGCCGAAGCTGCGCTGGGATGTCAGCGCCTCGTATGGCCGCAACGCCATCGA
CTATCGCCTGAAGAACTCGATCAATGCCTCGCTCGGTCCGGCCAGCCCGACCGACTTCGA
TCTCGGCCGCCTCACCCAGACCGAGAAGAACGCCAACGCCGACTTCAACTACGAATGGGA
CGTGGCTGCGCTGTCCAAGCCGATCAACGTCGCCTTCGGTGGCGAGTTCCGCCAGGAAAC
CTACCAGGTGCGCGCCGGTGATCCGGCCTCGTACGCGGTGGGTCCGGGCGCGGCCGCGGG
CCTGGAGGCCAACTCCAATGGCGCGCCGGGCTTCTCGGCCAGCCAGGCCGGGCAGTGGAG
CCAGCGCAGCAAGGCCGCCTACGTGGACATGGAAGTGCCGCTGGGCGAGCGCTGGAGCAT
CGGTGCAGCCAGCCGCTATGAGGACTTCTCCAGCTTCGGCAGCACACTGGACGGCAAACT
GTCGGCGCGCTTCGCGATCACCCCGGACGTCGCCCTGCGCGGCACCGTGTCCACCGGCTT
CCGCGCGCCGACGCCGGCGCAGCTCAACACCACCAGCACCACCCAGGGGTTGGATACGCG
CACGCTGCAGATCTTCACCAGCGGCCGCCTGTCGCCGAACGATCCGCTGGCGCAGCTGCT
CGGTGCCAGGCCGTTGAAGCCGGAAGAATCGCGTACCGCATCGCTGGGCCTGACCTGGCG
CACCGACCTGGGCCTGTCCGGCTCGGTGGATGTCTACCAGATCAAGCTCACCGACCGCTT
CAGCCAGTCGGCCAGTTTCGCCATTCCGGCCGGTACGCCCAATCCGCTGGGCTATACCTC
GGTGAACTACTTCACCAACGACTTCGACACCACCACCACCGGCGTGGACGTGGTCGGCAA
CTACCTGCGCGACCTCGGCGCGGGCCGCATGACGCTGACCCTGGCCTACAACTACAACCG
CACCCGCGTGGACAACGGCAGCACCTCGGTGGCCACCAACGAGACCCAGCGCGTGCTGTT
CGAAGATCGCCTGCCCGAGCACAAGGGCAGCTTGACCGGCAGCTGGGACATCGGTGCCTG
GTCGCTGATGGCGCGCATGCGCTACTACGGTGCCTGGACCGATTCCAGCGGCAATGCGGT
GGGCGATATCTACCAGCGCTTTGGTGCGATGAGCTTCCTCGACCTGGCCGTCGGCTATCG
CATCAACGAACATCACAGCCTGCGCGTGGGTGCCGACAACGTGTTCGACCGCTATCCGGA
CGAAGCCACCTTCCAGGCCAGTCGCGGCCTGGTCTACTCGCGCAACGCGCCGTACGACAC
CGACGGTGCCAACCTGTACGCACAGTACCGGCTGAGCTTCTGATGGACCGCAACCGCCGC
GTCCTGTTGCGTGCCGGTGCACTGCTGCCGGCTGCAGCTGCGCTGTCTTCACTGCCCGCC
ATGGCTGCCGCGGGTTACGCTGCGTCCATGCAGATTCCCGCAACGACCGTAGCGCCGGAC
GCGCTGGCCCGCGATGAAGGCTACTGGGCCGCCGTGGCCAGCCACTTCGACATCACCGAT
GAAGTGAACCACCTGGAGAACGGCTACTGGGGCGCGATGGGCCGCGAGACGCTGGCCAGC
TACCAGCGCCACACCGCCGAGGTGAACCGTGGTAACGCCTGGTACGGCCGTCATGAGTTC
CCGGTGCAGTACATGGCGGTGCAGCGGCAGGTGGCCGAACTGCTGGGCGTGGGCGCCGAC
GAGATCGCACTGACCCGTGGCGCCACCGAAGCGATGCTGGCGCTGATCGGTGGCTACAAC
CGCCTGCGGCCCGGCGACCAGGTGCTGTACGCCGACATCGACTACGACAGCATGATCGGT
GCGATGCGTTGGCTGCAGCAGCGCCGTGGCGTGCAGGTCGAGCGCATCACGCTGCCGGTG
GTGCCCGACCATGCGCAGATCCTGCAGGCCTACGAGGCCGCGTTCGCGCGGCTGCCACGC
CTGAAGCTGGTGCTGCTGACCCAGGTCAGCCATCGCCATGGGCTGGTGCTGCCGGTGGCC
GAGATCGCCGAGCGTGCACGCGCACGCGGTATCGACGTGATCGTCGATGCGGCGCACGGG
TTCGGCCAGATCGACTACGCGGTGCCGCAGCTCAAGGCCGATTTCGTCGGCATCAACCTG
CACAAGTGGATCGGCGCACCGGTCGGTGTCGGCGCGATGTACGTGCGCAGGGGCCGCGTT
GCGGACCTCGACCCGTACATGGGCGAGACCGACGACGGCCGCGTGGGCAGCCGCGTACAT
ACCGGCACGGTCAACTTCGCCGCTTACCTGGCACTTCCGGAGGCGATTGCCCTGCACCAG
CGCATCGGTGCGGACAACAAGCAGGCGCGCCTGCGTTACCTGCGCGAGCGCTGGACGCTG
CCGGCGCGGCAGATGGCGCACATCGAAGTGCTGTCTTCGCCGGATCCGGCGTTGGCGAGT
GCATTGGCCAGCTTCCGCCTGCGCGGGCGCACCAGCGTGGCTGACAACATCGCGCTGCAG
AAGCGCCTGTTGGATGAGCATCGCGTGTTCACCACCCATCGCGACGGCTTGGACTCCGGC
GCCTGCGTGCGGGTGACGCCGTCGGTGTTCACCCGGCCGCAGCAGATGGATGCGCTGGTG
AAGGCGCTCTCCGCCTTGGCCTGACCCTGCTTTGGTGGGTGCCAACCTTGGTTGGCACAT
TCCAACCGTGCCGGGGAATCTTCCGCCGGCCAGCGGCCGGCGCTACCGATCGGGTGGGTG
CCAACCTTGGTTGGCACATTCCAACCGTACCGGGGAATCTTCCGCCGGCCAGCGGCCGGC
ACTACCGGTCGGGTGGGTGCCAACTGTTGGTTGGCACATTCCAACCGTGCTGAGGAATCT
TCCGCCGGCCAGCGGCCGGCACTATCGGTCGGGTGGGTGCCGACCGTTGGTCGGCACATT
CCAACCGTGCTGAGGAATCTTCCGCCGGCCAGCGGCCGGCACTACCGGTCGGGTGGGTGC
CGACCGTTGGTCGGCACATCCCATTCCAGGGCTACCGCTCGATCGCCGGCAACGCGTCCG
ACAACAACAACCGGTCAATCCGTTGCAGCGCACTTTCCAGCTGCCGGCGATCGGCCGCCA
GCCCCAGCGACAGCCGCACGCCGTTCTGATGCTGCACCCCCGGCGGGCAGAACGCCGATG
AGGGCGCGATCGCCAGCCCCTGCAGCTGTGCGGTACGCACCAGGGTGGCGTCAGTCCATG
GCGCTGGTACCCGGCACCAGGCATGCAGGCCTTCGGCGCGCAGCAGCAGCGAAGGCGCCA
GCAGGTAGCGCGCCATGCGCATGCGCTCGTGCGCTTCGCTGCGCACCTGCGCCAGCAGCG
ATTGCGCCGAACCATCCAGCAGCAGCTGGCTGGCCAGCGCCGCCACCAGCGGATGCCCCA
TCAACCGGGTGGCGCGCAAGGCCGAAGCCATCGCCTCGGCGTGCGCAGCGCTTGGGCACT
GCACGAACGCAGTGCGCAGGCCGGGGCTGATCACCTTCGACAGCGTCGCCACGTAGAACA
CATGGCGCGGTGCCAGCGCCGCCAGCGGTGTCTGTGCATCCTCGGCGAGGTGCCAGTAAG
GATCGTCTTCGATCGCCAGCAGGCCTTCCCTCTCCAGAACACGCGCCAGCGCTTCGCGCC
GCTGCAGCGGCAGGCTCAGCGCGGTCGGGTTCTGGCAGGTGGGGTTGAGATAGACCAACC
GCGCGCCGCTTTCGCGTGCCAGCCGGGCCAGCGCATCGGGGCACATGCCGTGTTCGTCGC
TGTCCACCGGCAGCAGCCGCCGGCCCAGTGCGGCGGCGGCCTGCAGCAGGCCCGGATAGA
CCAGCGCATCGCAGAGGATCGCATCATCGTCGCGGCCCTGGCTGACCAGGATCGCGGCAA
GCGCCACCTGCGCGCCTTCGGTCAGCAACAGGCTGGCATCCTCCACCGCGCCCAGCATCG
GTTGCAGCCAGCGCGCTGCCGCGTGGCGGTCGGTGGGATTGCCGCCGCCCAGGTGGTAGG
TCATCAGGTTCGGCGCGTTGCTGCGCGCAAGCACGGCGGCGGCACCGCGGCGCAGGGTTT
CGGCCAGCGCATCGGCATCGGGCACCGGCGGCACGTTCATGCTCAGGTCCACCACCTGGT
CGAAGCCGGCCTTGGGTGGTGCGATGAAACTGCCTTGTGGCCCGCGCGCCTCGATCAGGC
CGCGCTTGCGCGCTTCGTCGAACGCCCGCGTTACCGTGGTCAGGTCGACGCCGAGCTGCT
GCGCCAACGCACGCTGCGAGGGCAGGCGTTGTCCTGGTGCAAGCCCACCGCGACGCACCG
TGCGCTCCAGCGAATTGACGATGCGCAGGTAGATCGGCCCGTTGTGCGCGAGCACGTCCT
GCACCCATTCGCGGGCTGCGACATCCGGTCGCGGCATGTACGGAGCATGTCGGGGCGTAT
CGTTGCTTCCAACGGCGGGAGCCTGTCCATAACCATCGGTCGGTTCGGACAGGTGACCGC
CGTTGTTGCTTGTGGCGGCCACAGCGGCCAGCGTCAGTGGTGTCATTGCGCGTCCTCAGC
GCTTGGCCTGCCAGGGGCAGTAGCAGCCCACGGCAAGCAGTCCTTTCGGGCGCACGGTTT
CGCCGCGCACCAGTCTGTCCAGCAGTGGTTCGACGAAGCTGTTGGCCGAGTTGCAGACCA
TGCCGATGCTGTACGGGCCGGCATAGGCGAGGTGGCCCTGCCGGTCCCAGATCGCCACGG
CAGGGCTGGCCGGGATGTGTTCGATGCCGTCGATGGTCGGCAGGTTGATCACCTTGTTGC
GCAGCGGCTCAGGCAGTTCGCCCTGGGTACCGGGGCGGCGGATCGCATAGAAGTCGATGC
CGGCGCGGCGGTACATGCTGATCAGGTAGCTCAGGTGTGCGCCGGTTTCGCGGTTGCAGA
CGGCACACGCCGGGTCCCAGAAGTGCACCACGCGGATGCGGCCGGTATCACCGGCCAGAT
CGGACGGCAGGCGCAGCTGCGAGTCGTCGAAGACGATGGCCTGTTCGGTGAACGTCGACT
GCGCGCTGTAGCCGAAGTACTGCCACAGCGCAGCCGCCACGCCGGCCATGAACAGGCAGG
CGAGGGCGATCATCGTCGGCAGCAGCCAGCGGCGGCGTGGCGCGGCTGCGCCCATCAGGA
CGCGTCCCCGCCGAACTTGTGCACGTACTGCTTGCGCATCTCGCGGCAGGAGTCGGCCTG
CGCGCGACGCTGGATCTCGCTACGCGACGGATCCTCGCTGCGCTGCACGCATTGCTCGAT
GGCGTGGCGCTCGGCGGCCTGCACATCCACGGTCTGCGGCTGCAGGCAGACCCAGGCCAG
CGCGGCCAGCATCAACACCACAAAGCCACCACAGCCGGCCATTACCAGGTGGAACTTCAG
TCTCTCGGCGCGCATCGACGCACGTCCCTTCATCCATACATTGCATACAAAATATCATCT
TGTATGGATGAGGCGCCATGCGCCCGGTTCAGACGATGGCGTTGTGCCGGGCCCCGGGGG
CCTCAGACAGGATCTCGTTCAGTTTGGCCAGCGCCCCGGCCAGCGCATCCTGGTCAACTG
CGCCGCCCAGCGACAGGCGGATGGCGTTGCCCGGTGGCGGTTCCTCCACGCTGAAGGCGT
CCGAGCTGGCGATGCCCAGACCCTGTTCCTGTGCGGCCTGGATCAGCCGGTACTGGTCCA
GCCGCGGCGGTAGCGGCAGCCATACGTGCAGGCCGGCCGGGTGCGCCCGCGCGCGGGACG
GCAGGTACTGCGCGGCAATCGCCTGGCGCTCGCGCAGCTCCTGCTGGAAGCGCTGCACCA
TGTCCTGGGCCTGGCCGCTGCGGATCCACTGCGACGCCACCGCCACCATCGACTGGGTCG
GCATCAGCGCGATCGCACGCAGGGCGTCCAGCACCGGTTCCATCGGTTCGCCGCCCGGCA
CCACCAGGTAGGCGGTGCGCAGGCCCGGTGCCAGGCACTTGGACAGGGTGGAGATGTAAT
ACACCGGGCAGCCGGCGTCGCGGTGGGCGGCCAGCGGCGGTGCGGCGTCCCCGGCCAGCA
ACCAGTAGGGATCGTCTTCGATCACGGTCAGATCGTGGCGCTTGGCAACCGCCAGCAGGG
CCTGCCGGCGTTGTGCCGACATCGTCGCCGTGGTCGGGTTCTGGATGGTCGGTACCAGGT
ACAGCAGGCGCGGGCGGCGCAGCTGGCAGGCCTCTTCCAGCGCTTCGGGCAGCATGCCTT
CGGCGTCCATCGCCACCGGCACCACACCCCGCTGCAGCACGCGCGCGGCGGCCAGCAGGC
CCGGGTAGGTCAGCTGCTCGGCAGCGATCAGCTCGCCCGGCTGGGTGCGGGCCAGGATCA
GTGCGCACAGTGCGGTCTGCGCGCCGGGGCAGATCACCACCTGGTCGGCACCCACCGTGC
CCAGCACCGGTGACAGCCACTGCACGGCGGCGGCGCGGTCCTCGCGGGTGCCGGCGCCGA
CGTGGTAGCTCATCAGTTCGCCCTGGCCCAGCTGCTGGCCCACGTGCTGGAAACCGGCCT
CCATGCACTGTGCGAACGGCGCGCTGCCCAGCAGCGGCGGGATGTTCATGCTCAGGTCCA
CCGAGGTGCTGCGGTTGCCGGCCGACAGCGCGATGAAGGTGCCGCCGGCGCCCTGCGCAT
CCAGCAGGCCAGCCTGGCGCAGCTCGGCAAAGGCCCGGGTGACCGTGGTCAGGTCCACGC
CCACCTGCTGGGCCAGGTCGCGCTGCGGCGGCAGCCGGTCGCCCGGACGCAGCACGCCGT
CATCCACTGCCTCGCGCACCTGCTGGGCGATCTGCAGGTACAGCGGGCCAGCGCCCTCGC
GGAAGGGGCGAACCCAGGTGCGATTGGGGTGTTTCAGGCGGCGGCCGGCGGCAGGTGGCG
TCATCGGTCAGTTTTTCCATACGTGCAGATGCACAAGTCCATACAATGATGTATCTTGTA
TGGGCTTGATTGGAGTGGATCGCTCTCTTGTAGGCGATCTCGTACCCACAGTGTAGCCGC
TCCACGCCCGGGCGCTGCGCGCAGGCGAGCCGGTCAAGCGCGCTTCTTCAACAGGGTTGA
CCTCCAATGAATATCTGCTGGAACCGCATCCGCCTGGCGCTGGTCGCCCTGGCCTGCGTC
GGCCTGTCGGGCTGTGACTGGGTGCTGCTGGATTCGAAGGGCATGGTCGGGCTCGCCCAG
CGCGACCTGATCCTGATCTGCATCGGCCTGATGCTGATCGTGGTGATACCGGCCATCGTG
CTGACCTTCGTATTCGCCTGGCGCTTCCGCGCCGGCAACACCAAGGCGAAATACACGCCG
GACTGGTCGCATTCCACCAAGGTGGAGATCGTGGTCTGGGGCGTGCCGCTGCTGATCATT
GCCGGCCTGGCCGTGATCGTGTGGAAGTCGACCCACGAACTGGACCCGTACAAGCCGCTG
GACGTGGCCGGTGAGCCGCTGCACGTGGACGTGATCGCCACCGACTGGAAATGGGTGTTC
GTCTATCCGGACCTGGGCATCGCCACGGTCAACCAGCTCAACTTCCCGGCCAACCGCCCG
CTGGCGTTCAACATCACCTCCAACTCGACGATGAATACCTTCTTCATCCCGCAGCTGGGT
GGGCAGATCTACGCGATGGCCGGCATGCGCACGCAGCTGCACCTGATCGCCAACGAGCCC
GGCCAGTTCCGTGGCATGTCCGGCAACTACAGCGGGCATGGCTTCTCGAACATGAAGTTC
ATTGCCACCGCCAGCAGCAACGAGGAGTTCGAGCGCTGGGTGGCCGAGGTACGCAGCGCA
CCACAGGCGCTGGACTTCAACCAGTTCAAGGCGCTGGCCGCACCGTCGAAGAACGCGCCG
GTGCAGCACTTCTCCAGCGTCGAACCGCTGCTGTTCAAGAAGGTCATCGACCAGTTCATC
GGCGTCGGTGAGAACACCGCTGCTGCGTCCCCGGCGGGTGCTGCCGGTGGTGCCCAGGTT
TCCCAGGAGTAACGAACATGTTGGGTAAATTGACGTGGGAGGCCGTGCCGCTGCACGAGC
CGATCGTCGTGGTCACGCTGGCGGCCATGGTGCTGGGTGGCCTCGCGCTGCTTGGCGCGG
TGACGTACTTCAAGCTATGGGGCGTGCTCTGGCGCGACTGGTTCACCACCGTGGACCACA
AGAAGATCGGCATCATGTACGTGGTAGTGGCGCTGGTCATGCTGGTGCGTGGCTTCGCCG
ACGCGCTGATGATGCGCGCGCAGTTGGCCGCGGCCGGGCCAGGCAGTGATGGCTTCCTGC
CACCGGAGCACTACGACCAGATCTTCACCGCGCATGGCGTGATCATGATCTTCTTCGTGG
CCACCCCGTTCGTGGTCGGCCTGATGAACATCATCGTGCCGCTGCAGATCGGCGCACGCG
ACATGGCGTTCCCGTTCCTCAACGCCTTCAGCTTCTGGATCTTCGTGGTTGGCGCTGCGC
TGATGATGATCTCGCTGGGCGTTGGCGAGTTCGCCATGACCGGCTGGGTGGCCTATCCGC
CGCTGTCGGGCATCGAGTTCAGTCCGGGCGTAGGCGTGGACTACTACATCTGGGCGTTGC
AGGCCTCGGGCATCGGCACATTGCTGACCGGCGTCAACCTGTTCATCACCATCCTGCGCA
TGCGTGCGCCGGGCATGACCCTGATGAAGATGCCGGTGTTCACCTGGACGGTGCTGGTCA
CCAGCGTGATCATCATCGCCGCCTTCCCGATCCTGACCGTGGCGCTGGGTGCGCTCACCC
TGGACCGCTACCTGGACTTCAACTTCTACACCAACACGTTGGGTGGCAACCCGATGATGT
ACGTGAACCTGGTGTGGGCCTGGGGCCACCCGGAGGTGTACATCCTGGTGCTGCCGGCGT
TCGGCATCTTCTCTGAAGTCACCGCCACGTTCGCGCGCAAGAAGCTGTTCGGCTACAAGT
CGATGGTGGGCGCCACGCTGGCGATCGGCATCCTGTCGTTCATCGTCTGGCTGCACCACT
TCTTCACCATGGGCTCGGGTGCCAGCGTCAATGCCTTCTTCGGCATCATGACGATGATCA
TCGCCATCCCCACCGGGGTGAAGATCTTTACCTGGCTGTTCACCATGTACGGCGGCCGCG
TCGAGTTCAGCGTACCGATGCTGTGGACCATCGCCTTCCTGGTCACCTTCACCATCGGTG
GCATGACCGGCGTGCTGCTGGCCATCCCGGGCGCGGACTTCCTGCTGCACAACAGCCTGT
TCCTGGTCGCCCACTTCCATAACACCATCATCGGCGGCGCGCTGTTCGGCTACCTGGCCG
GCTTCGCCTACTGGTTCCCGAAGGTGTTCGGCTTCACCCTCAACGAGCGCCTGGGCAAGT
GGTCGTTCGCCTGCTGGGTGATCGGCTTCTACCTGGCCTTCATGCCGCTGTACATGCTGG
GCTTCATGGGCATGACCCGCCGCATGAACCAGTACGACAACCCGGCGTGGACGCCGTACC
TGATCGCCGCCTTCATCGGTGCACTGTTCGTGTTCGCGGGCATCATCCTGATGCTGGTGC
AGATCTACGTGAGCGTGCGCGACCGCAAGCGCAACCTGGACCTGACCGGCGACCCGTGGA
ACGCACGCACGCTGGAATGGGCCACGCCGTCGCCGCCGCCGTTCTACAACTTCGCCGTGG
TGCCCAAGGCCGATGAGCTGGATGCCTTCCACGAAGCGAAGAAGCGCGGCCTGCCGCCGC
CGCCGAAGACGTACGCCCCGATCCACATGCCGAAGAACACCGGCGTGCCGCTGATCCTCA
ACATCTGGATCCTGGTGCTGTGCTTCGCCCTGGTCTGGCACATCTGGTGGATGGCCGCAG
CCAGCTTCATCGCGATGATCGTGACCCTGATCGTGCGGTCCTACGATGAGGACGTGGATT
ACTACGTCAGTTCCGAAGAGGTGGCGCGCACCGAAGCGGCCAACCTTGCCAAGCTGAAGG
AGGTACGCGCATGAACCTGTTGACCCGCCCGGAGCTGGCCAGCGACACGCAGGCGCACGA
GGACCACCACGAGCACGACCATGGCCACGAACAGGGCGGCATGAAGGTGTTCGGCATGTG
GGTCTATCTCATGTCCGACCTGGTGCTGTTCGGTTCCCTGTTCGCCTCGTACGCGGTGCT
CAGCACCGCCTACGCCGGCGGCCCCACCGGCAAGGACCTGTTCTCGTTGCCGTTCGTGAT
GGCCGAGACCTTCCTGCTGCTGGTCTCCAGCATCACCTACGGCCAGGCCGTTCTGGCCAT
GCATCGCCACGATGCCTCGGCGGTGCTGCGCTGGCTGGGCGTGACTTTCGTGCTCGGTGC
CTCGTTCATCGGCATGGAGATCTACGAGTTCTCGCACCTGATCCACGAAGGCGCGGGCCC
GAGCACCAGTGCCTACCTGTCGGCGTTCTTCGCGCTGGTCGCCACCCACGGCCTGCACGT
GGCCAGCGGCCTGATCTGGATGGCGGTGGTCATGCACCAGGTCTACCGCCGTGGCCTGAC
CCCGACCAACATCACCCGCGTGTCGTGCCTGAGCCTGTTCTGGCACTTCCTGGACCTGGT
GTGGATCTGCGTCTTCACCTTCGTCTACCTGATCGGAGCCTTCTGACATGGCCCACGTCG
AAACCTCGCGCGCCGGCAATGCGCACGGCTCCACCAAGTCCTACCTGATCGGTTTCGTGC
TGTGCGCGCTGCTGACCGTGGTGCCGTTCGCACTGGTGATGAATCCGGTGCTGTCGCGGC
CGCTCACGCTGTTCCTGCTGGTCGGCTTCGCAGTGGCGCAGATCCTGGTGCAGCTGGTCT
ATTTCCTGCACATGGACCGCAAGTCCGAAGGTGGCTGGAACCTGGCCAGCTTCGTGTTCA
CCCTGGTGATCCTGTTCATCGTCGTCGCGTTGTCGGTCTGGATCATCTGGAGCATGCACT
ACCACATGATGATCAACTGAGCTGGCGAACCGTGAAAGGCATTGCGTTCCCCCATCGTGG
CCTGCGCCTGGCCGCAGGCCTGCTGCTCGGCCTGCTGGCCGGCTGCAGCGCGCAGTCGCG
CATGGACTTCTATGCGAAGGACATCGCCTGCGAAGAACTTGGCCAGCATTGGTCGATGCC
CGACAGCCACGGCACCGTGCGCGGCCCGAAGGACCTGCAGGGGCAGGTGACCTACCTGTT
CTTCGGCTTCACCAGCTGCCCGGACGTGTGCCCGACCACGATGGTCGAGCTGAGCCAGGT
CAAGCACCTGATGGGCAAGGATGCCGATCAGCTGCAGGTGGTGTTCGTCAGCGTCGACCC
GGCCCGCGACACGCCCGAGGTCGCGCGCACCTATGTGGAAGCGTTCGATCCTAAGGCAAT
CGCGCTGGTTGGCAACGATGCGCAGCTGGCCGCGATGGCCAGCGACTTCAAGGCGTTCTA
CGAAAAGGAACCCGGTCAGGTACCGGATACCTACACCATGAGCCACATTGCCGGCGGCTA
CGTGTTCGACCGCCAGGGCCGCCTGCGCCTGTTCGCGCCGTACGGCATGCCGGTGGAAAA
GCTGTTCTCGGACGTGCAGCGCCTGCTGCTCGAGCCCGGCCACCCGGCCGCCGGCAACGA
CGCGCTGGCCAGCTGCCACCTCAAGCACAGCGGCACACTGGCCGCGCGGTAACGCCGGTG
GGTGCCAACCTTGGTTGGCACGTCCGAATCTGCTCCTGGTAGATGCCAACCTTGGTTGGC
ACAGCTGTAGAGCCGAGCCCATGCTCGGCGCCGCGCGCACCGCGCCTGCGGCACCCCGTA
GACAGCAGCCGAGCATCGGCTCGGCTCTACACGCGCGCGGCCCCGGCAGGTGCCGACCGT
TGGTCGGCACACCCCCACACCAATCCCCGGCCGGCCAGGAGAGCCAGCCGGCCGGGGTAC
CGCTCAACGCCTTACTTGGTCTCTTCCCACTGCACCACGTCCGGCTCTGTGGCGCGGATA
CCGGCGGTGGACAGCAACCTGGTGGTCGCATCCAGTGCCGCGTCCACCGACGGGTACTCC
ACGATGGCCTGGCCCGAAGCCTTCGACACCTTCACCACGGTGCCACCGGTGGCCGTAGCC
GCGCGCTGGGCCGATGCTGCATCGGTGAAGAACACCTTGACCCGCGAGGTCGCCACCACC
GGCGCTCCGTCACGGGAGACCGCCGCCGCGAACTTGCCGGCACCGGCATCAGCAGGCGCC
GCCGCGGCGCCATCCAGCGAACGCTTGGTACGCGAGCTGGTGGTCGCCGCCGCCTGCGGG
GTGATCGTGAACTGGCCGCCGCTGGCCTGCTTTACCGTTGCCGAGGGCGACAGCTGGAAA
CGCGTGCCGCCCACATCGAACGAGCGGCCGGTAGCGGACGCCTTCAGTTCCTGAGCATCC
ACGGTCGACAGGGTCTTGGCCGGAGGGGTCTGTCCCGAGCTCTGTGCCCAGGCAGGGGAG
GTCATCGCCGCGAAGGCGAGCGTGCTCAACAGAATGGTGGTCTTCATCATCAGTGCCCCA
GAACGCGGATCTTGAAGAATTCGAGGTTGCCACGCGATGCAGCGGTCGCGGCCTGCCCCA
TGTCGGTCACTTCCAGCGTCCAGGTGCCCGTGGCGTTCTCATCCAGGAAGGCATTGCTGG
ACAGCAGGTCCCAGCTGGTGAAGTTGCTCTGCGCGCCACCCGTGCCCGAACCGATCGCGG
TGAACGCCGGTTGCACCACGCTGCGGGTACCGCTGGGTGACACCAGCACGAACTGCAGCT
GGCGCGTATTGCGGTGGTTGACCCGGAAGCCCAGCTGCACGCTTTCGATGTTGCGCGCGC
CGTTGGCCAACTGGAAGGTCAGGCGTGCGGCGGCGGCCGAGGTGTTGCCGATGGCCACGG
TACGCGTGGTGTTGCGCCAGCCGCTGTCGACCAGCGCACCGAGCGACTGGAAGTTCTCGG
CCACCTGCACCGCGCGTGCAGCGTTGACCACGCCGAAGCCATACCAGTTGCTGTAGGCAC
GGCCGGCAGCATTCACCGTCCAGCCTGGCACCAGCGTGCGCCCGTCGGCCAGCGTCACCG
CCGGCTGGTTCGGGTGGTTGCGGGTGGCGGTGGTGGCCAGGATGTACTTCACATCGCGAT
AGGACAGGTTCGGATTGGCTTCCAGCACCAGTGCCGCCACGCCCGAGACCATCGGCGCTG
ACGCCGAGGTGCCGTTCATCTTGGCGGTGTAGTTGCAGGTGCTGTCGATGGCCGACAGGT
TGCTGTCCAGCGTGTTCTGGCGGTTGGTGTTCTTGTTGCTGCCCTGCGCGCACCCGGTCA
CGTCGGTGGTGACGATGGCCGGGTCGTAGGCGCGTGCCACCAGGCCGGGGGCGTACTGGG
CCTGCAGGCCGTATTCGCCGCCGAAGGCCGACACCCACAGCGCCGAGCCGGTGGAGGAAT
ACGACGAGCGCACGCCATCGGCACGCACCGCGCCTACCGTGATCACGTTGAACAGGTTGT
TGCGCGGATCGCGTCCGGCCGGCACGCAGCCGGTGTTGCGGTTCTTGGTGTCGGTGGTGC
AGACATCCTGGGTCTGGCTGATCGAGGCATTGTTGAAGTTGTTGCCCGCCGACTTCACGT
AGATGCCGCCGCGGCCACCGCGCGTACCCGACAGTGCCTGCTCGTACGAACGAATCGTGT
TTTCGCTGTACGCCAGCGGCAGGTTCGGATTGCCCGGGCCGGCGCCCCAGCTGTTGTTGA
ACACCTGCACGTCGGCCGACTCCGCGCCGTCCCACCAGGCGTACTCGATGTTGCTCTGCT
GGTTGCCCAGGGCTGAGCGCGAAATCGGGTTGAAGCCCTTCAGCGTCGCCGCCGGCGCCA
CACCACGTACGCCCAGGTTGTTGGCGCCCACCGCGCCAGCAATGCCGCCGACCATGGTGC
CGTGGTTGTCGACATCCGGGTTGGTCGGGGTGGGGTTGTTCGAGCCGTTGATGAAGTTCT
TGCCGGCCACCGCGGCCACGTTGGCGGCCAGGTCCGGGTGCGCGATCTGCAGGCCATCGT
CGACGATGGCGATGGTGACGCCCTGGCCGCGGATGCCGTTGCGGAACAGGCCATCCACGT
TCAGGTCGTTGCCGGCCACCGGCAGGGTGTCAGCCGGGACGGTCTGCCCGGTGTTGAGCA
GGTGCCACTGGATACCCGCCAGCGGATCGGCCTGTTGGGCCTGCGCGGTGACGGCCAGGC
TGCCCAGTACCAGCGCAGTGGCGAGGGCCAGGCGCGCGGAGCGCGGTGGCGCGGAGCGTT
GCGTGTGTCGCTTCATACACGAATCCTTCTGTTGTGAATCGGCATGGCAGGACGGCGGGG
CGGAACTGCCCCATCGCAACGAGCCAAACGCGACACAACGGAGAACCCCCTACCTCTTCA
CATCCGCAATGTACGAATATGCAAATTGCGTCACAAACACTTAGTACGTCAGGTTATGAC
AGGGCGCGCGAATGCCTTCACGCCATCTTCGCGCGCTTGCTTCGGGTGCGGGAAACTCGG
GTAACCACATGCAGGTGAAGACACATGAAGAAGGAACGCCAGCGTGCACGTGCGCGCGCA
GACCAGACCCCGCTCTCGGTTGCCGCCATCCGCAAGGTGGTGCTGTCGATGTACCACCGT
CGCCATGATTACTGGACCGATGCGGATATCGCCGAGCTGCTGCCGGCGCTCGCCACATTC
AATATCACGACGATCAAACAGTTGCGCTTGCTGATGAAGCGGCACCGACGCGCGCTGCTG
CAGGAGGAAAGAGTGAAGATGCGTAGGGCGCAGACACTGCACCTGCTGGCTGAGGATGGT
CCCTGTGGCATCGATGTACACGCCAATACCAGCTACTACGCCATCGGCGGCCTGGTCCGC
ACCAGCATGGAACACGAATTCGGCTTCGAGACGATGCTGCCCTTCCACGAGGTGCGCGAG
GACGAACCCACGTAGTGCGGTGCCTGCCCGGTGGGTGTGGCAGCGCCGCCGGGGCATCAT
CGCGCGCCCTCACATCGCGCTGTGCTACTACAGTCCGTGCACCCTTCCGCACGGAGCACG
ATGATGGTCAATCCGCTCGCCCAGGCCCATCGCGGCCTCGGCACCACGCTGTTCAGCCTG
TTGAACCCGATACCCTTCGGCTTCTTCGTCGGTGCACTGATCTTCGACGCGATCTATCTC
AACAGCGCCGAGGTGATGTGGGGCAAGGCCGCCGCTTGGCTGATCACGTTCGGCCTGCTG
ATCGCCATCGTGCCGCGCCTGATCAACCTGTTCGCGGTCTGGCGCCGCAACGGCACGGCC
ACCCGCATCGACCGCATCGACTTCTTCCTCAACCTGGTCGCGGTGGTGCTGGCCATCTGG
AACGCCTTCGTGCACAGCCGCGATGCGTATGCCGTTGCTGTGCCGGGCACGATCCTGTCG
GCGCTGACCGTGGCCCTGATCGCCCTGGGCCTGATCCTGTTGTCATTGCAGCCGCCGGTG
CTGCAGGGAGGTCGTCATGGCTAAGCACATCCTGCCCACCGTGGCCGCGCTGGCACTGGC
CGTCACCCTGTCGGCCTGCGCCGGCAAGGCCGAATACCATCCGGCCGACCAGTCGGGACC
GCAGCCGCCACTGCCCAAGCCGGCCAACTTCCTGATGCCGCCGATGCAGGTGCCCAAGGG
CGTGGGCTGGGCCGACGGCCAGGCCCCCACGGTGGCCGAAGGCCTGAAGATCGAGCGCAT
CGCCGCCAACCTGCAGCACCCGCGCCGGCTGCTGACCCTGCCCAACGGCGATGTACTGGT
GGTGGAAGGCAATGGCCCCGGCGAAGAGCCGGTCACCACACCCAAGCAGTGGATCGCCGG
CAAGGTGAAGGCGCGCTCGGGCAAGGCCGGCAAGGGCGGCAACCGCGTCACCCTGCTGCG
CCGCTCGCCGGGCACCAACACCTGGACCCAGCACGTCTACATCGAGGGCCTGCATTCGCC
GTTCGGCATCCAGCTGATCGGTGAGACGCTGTATGTGGCCAACACCGGCAACATCATGCA
GTACCACTACGTGCCCGGCGAAACCCGCATGTCCGACAAGGGCCGCGAGTTCACCGACCT
GCCCAGCACCATCAACCACCACTGGACCAAGGAACTGCTGGCCAGCCGCGATGGCAGCAA
GCTGTACGTGGGCGTCGGCTCCAACAGCAACATTACTGAAAATGGCCTGGCCGTCGAATA
CCGCCGCGCGGTCGTGCTGGAGGTGGACGTAGCCACCCGTGGCAGCCGCATCTTTGCGTC
GGGCATCCGCAACCCGACCGGGCTGGACTGGGAGCCGAGCACTGGCCAGCTGTGGGCCGT
GGCCAACGAGCGTGATGAGATCGGTGCCGACCTGGTGCCGGATTACCTCACCTCGGTGAA
GGAAGATGGCTTCTACGGCTGGCCCTACAGCTACTACGGCCAGCACGTGGACGAGCGCGT
GCAGCCGCAGCGGCCGGACCTGGTGGCCAAGGCGATCGTGCCGGACTATGCCATCGGCTC
GCACGTGGCACCGCTGGGCCTGCTGTTCTACACCGGCCAGGCACTGCCGGCGCAGTACCA
CGGCGGCGCCTTCATCGGCGAGCACGGCAGCTGGGACCGCTCGCCACTGAGTGGCTACGA
AGTGGTCTACGTACCGTTCAAGGACGGCAAGCCGACCGGGCGGCCGCAGACCGTGGTCAG
TGGCTTCACCTCGAAGGACGAGAAGACCCTGATGGGTGCGCCGGTGGGCATGGCGATGGA
TGCCGAGGGCGCACTGCTGGTGGCCGACGACGTGGGCGACGTAGTGTGGCGGGTGTCGGC
GAAATAGCTGTGTAGCGTCGAGCCACGCTCGACTGCTGTGGATCCGGCCTTTGTAGAGCC
GAGCCCATGCTCGGCTTACGCGCGCAGCGCGCGGGTTTCCGTGCACGGAGCGAACAGCAG
CCGAGCATGGGCTCGGCTCTACAGTTCGGCGGTACTGCTGCGGAACCCGCTGAACACCGA
TTCCGCAGCAAACCCCACGCCACCCAGCAGCACGCCGAAGTACACCACCGTGGCCACCAC
GAAGCCGTAGCCGGCTGCCACCGCCGCACCATCGCGCTGGATGAAGCCAATCGCAAACGA
CATCAGCGCCAGCGCCGGCAGCGTGTTGCTGAAGGGAATCGGCCCGGCCGGCGCCATCAG
CAGCAGGGTCGCAAACACCAGCATCAGGTTGTTCAGGCGCATCATCTTCTTTGAGCGCAC
CATCACCGCCAGCCGCATCGGCCGCGACAGCCGCTCCATGCGGTGCACCCATTTCAGCGC
ACGGCCCAGGTTGGCCTTCAGCCTTTCGGTGGCGATCCCGCGGCGCGCCAGCTTCTGCGG
CACCCACAGCGGGCGGTTGCGCACCCGGCTCAGGCCGATCAGCAGGATCGAGGCGCCAAA
CACCGTGCTCAGCCCGGGAATCGACACCGGAATGATGAAGATGGCCGAGAGCAGGATCAC
GATCAGCAGCAGGCCCTCATCGCCCAGCGCGCTGAGCAGGGTGCCGACGCTCACCTGGTC
GCCGGGCAGCTCGTCGATCATCTGCTCGATCTGCTGGGCCAGGGGCGCACTGTCGTTGGT
TTCGGGGGCACGGTAGGTCATGCGTCGCAAGGTTCTCCAGGGAAGGGCGGTCAGCGGGCC
GTCCTGCGGTGGGGGACGCACAGGCTCCTGCAGTATCCCGGCCAACGTGGGCAAAGAGGT
GAACCGGGCATGAGGGGGTAAACTGGCGTGCCCCGCACGAGTTGAACGCAATGGACATGG
GCCGCAGGCAATCGACCATCGAACTGGTCGCCATCGACATGGATGGCACGCTGCTGGACC
CGTCGCACCAGCTCACCCCCCGCGCCAGGAAGGCCATCGCGCAGGCGCGCGCACTGGGCG
TGCACATCGTGCTGACCAGTGGCCGCCCGGTTCCCGGCCTGGCGCCGTACCTGCACGAGC
TCGGCATCACCGGCAACGACGACTACTGCATCGCCTGCAATGGCGGCCTGGTGCAGCGCA
TCGGCACGCGCGAAACCGTGGTCGAGTATCCGCTCAGCTTCGACGACTTCCTGTTCTGCG
AGCAGGTCGCCCGCGACCTGGGCGTGCACTTCCAGGCGCTGGACAGCCAGCGCATGTACA
CGCCCAACCAGGACATCAGCTACTACACCGTGGCCGACTCGCATCTTTCGCGGATGCCGC
TGTCGTATCGCCGCGTGGAAGACATGGACCCATCGATGTCCTTCATCAAGCTGATGATGA
TCGACGAACCCGAGGTGCTGGACGCTGCCATCGCGCGCCTGCCCGGCGCGCTGACCGAGC
GCTTCGCGGTATTGAAAAGCGCACCGTTCTTCCTGGAAGTGTTCGACCACCGCGCGGGCA
AGGGGCCGAGCCTGCAAAGACTGGCCGAGCACCTGGGCATCGACCGCGCCAACGTGATGG
CCATCGGCGACCAGGAGAACGACCTGACCATGCTGCAGTATGCCGGCACCAGCGTGGCGA
TGGGCAATGCCATCGACGCGGTGAAGGCGGTGGCGCGGTTTGAGACCAGCAGCAATGCCG
ACGAAGGCGTGGCGCGCGCGATCGAGCGTTTCGTCCTGCAGTAACCGCGCGTCCCTACGC
TCTGGTAGCTGCCAACCTTGGTTGGCACACACAATCGGCAAGCGCCGACCAAGGTCGGCC
TCTACCAGGCCCCATTCGCCCCGGCAGGTGCCAACCTTGGTTGGCACACGCAGGCGGCCA
GCGCCGACCAAGGTCGGCCTCTACCAGGCCCCATTCGCCCCGGCAGGTGCCAACCTTGGT
TGGCACACGCAGGCGGCCAGCGCCGACCAGGGTTGGCCTCTACCAAGCCCCATTCGCCCC
GGTAGGTGCCAACCTTGGTTGGCACACGAGCACCGACCAAGGTCGGCCCCCACCACGCCG
GGGCTATACCCACGTATAGCCCACCCATCCCCACCGCCATCGGCGCTGTACCACCGCGCA
ATGGCGGATGCGGCAGCGCGATGCAAGAATTCCGCACGTCGAAATCACGCCATCGAATCC
TGCGGCAGATGATCGTCTGCCTCTGCTGACCGGCGCGCACCCCGCCGTCACCCCTCAACG
CAATCGCACCGCCAGCCAGGGCGCCGACACCGGCGCTGCAACGCGCTGGGCGTGCGCCTG
CGCGGCTCTCTCCCTGCACCCTGGATCTACTGCCATGAACACCCCACCCACGACGCGCCT
CGCCCTGGCCATCATCGCGGCCATCACCGCACCTGCGTACGCTGCAGAAACGCAGGACGC
CGCGCTCGACACGCCCACCACGCTCAACGCCCTGCAGGTCATCGCCACGCCGCGCGGTGC
GGCCGTGGCACCGACCCAGGTGGTCGGTCCCAACCGCTACATCATCAAGGCCGAAGACCT
CGACGCGATGGTCACCGGCAACAATGGCCTGGCCATGCTGAAGCAGGTGCCGGGCGCGAG
CTATACCGCCACCGATGGGCTGGGCCTGGATATCTCCGCCACCAGCCTGTTCGTGCGCGG
CTTCCGCATGAACGAAATGGGCATCACCTTCGAAGGCGTGCCGCTGAACGACAACGGCTT
CCTCTCGCTCACCGGCACCAGCGTGGTGAACGTGGGCGTGCCCGATGGCATCGGCGCGAT
CACGGTCAGCCCCGGTGGCGCACCGGTCAGCGTGTTCTCCAGCAGCGTCAACGGCGGCAG
CCTGGAATACCGCCTGCGCGACCTGCACGACACGCCCAGCCTGCGCGTGAAGCAGGGCGT
GGGCAGCAACAGCACGCTGGTCACCACCGTATCCGGGCAGACCGGCCAGCTCGGTGAGCA
TGGCCCGAAAGTGCTGGTCGACCTGCAGCGCGTGTCCGCCGACAAGTACCAGGGCGAGGG
CACGCAGAACTTCCTGCGCGGCGACCTGAAGCTGCAGCAGGACGTCGCCTGGGGCGATGT
CACCGTGTTCCTGTCCGACAGCAAGGCCAAGGTCTGGGGTTACAACAACATTTCCTTCGA
CATGATCAGCAAGCTGGGCTGGAAGGCCGACATCTTCTACCCGGACTACGCCTGGGCGTA
CTACGTGGCCTCGCCGGAGAACGCAGACAAATCCTGCGGCGCCTATACCTGTGGTGAACT
GTCCGGGCTGATTCCCTACGACACCGGCCAGAGCACGCGTGACCGCGTGTCCTCGATCAA
CCACCGCTTCCAGATCAGTCCGGCGCTGAGCGGCAACGTGCAGCTGTACAACGCCAACAG
CCACACCCAGGCCACGCTGACCGACCCGAACGTGCCGTCGCCCAACGGCGCGCCGTTCTC
CGAACAGGTGCAGACCCCGCGCCTCAACCGGCTGGGCGGCATGCTCAATCTGCAGTTCGA
GACCGGCGCGCACACCGTCACCGCCGGTTTCTGGCAGGAGAAGAGCAAGGCCGCCGCCAA
GACCGAGTGGTACCAGCAGCCGCTGCTGGGGGAGGGTCCGCCGCTGAAGGCCACCGGCCC
GTTCGATGTGTACGGCCCCGCGTTCAAGACCGACAACGCATCGAGCTGGGTGACCCGCTC
GCGTCAGTTCTACCTGCAGGACGACATCGTGCTGAACGACACACTGAAGCTGGGTGTCGG
CTTCAAGGCCGTGGACTTCCGCACCAGCGGCGGCGGCCTCGGTGACGCCAAGGACCGGCC
GGTGAACGGCACGCTGCGCGCGAAGAGCAACTTCCTGCCGCATGTCTCGCTGTTCTGGAG
CCCGACCGAATCCACCGATGCCTTCATCGACCTGGCCAATACCATGAACGGCTACCGCGT
GGCCCAGCGCGGCAACATCGGCTACACCGCCTCGGCGTGGACCATCACCGACCAGGAGGA
GTTCGACCGCGTGGCGGGTACGCTGCGGCCGGAGAAGAACTGGAACCTCACCGTGGGCGC
ATCGCATCGTTTCGACCGGCTGACGATCACCGGCGACGTGTTCTACAACGACATCCGCAA
CCGCTTGCTGTCGGCCGCCATCGGTACCCAGTTCGCGCAGATCAACACCGTGCGGCTGAT
GCCGAAGATGCACGTGATCGGCGCCGACCTTGGCATCACCGCCGACCTGAGCGACCACCT
GCAGTTCTACCAGGGCGTGGCCGTGGCCCGTTCGTACTACGACAGCGATTTCGTGGTGGG
CGACACGGTGTACCCGATCAAGGGCAACGCGCAGCCGGGCTACCCGCAGATCTCGCTGGT
CAGCGACCTGTCAGCGCATTTCGGTGACTGGCGTTTTGGCGCCACCAGCACCTCCTACCT
GCGCCAGCCCTTCACCTACGAGAACGACATCCGCGTGCCGACGTTCTGGCAGTTCAACAC
CTATGCCGCCTACCGCTTCGGTGCCGACAGCGCGGTGCCCGGCCTGGAGCTGCGGCTGGA
CGTGAGCAACCTGTTCAACCGCCACAACATCGGCACCGCCACCATTGCCGGCTCGTCGTT
CTCGGGGGATTACCAGACCCTGCAGCGCAGCGCGCCACGGCAGCTGATGTTCAGTACCTC
GATGGCGTTCTGAGGCGATGAGGGTGGGGTCAGAGCCCTTTGCTGCGCAAAGGGATCCGA
CCCCGCAGCCACCCCGTGATCGGGGCCAGACCCCTTTGCGCAGCAAAGGGCTCTGACCCC
CAAAACCCGCCTAGAAACCCGCCTTGCGCAAACAACAGGGGTTTTCTGGCGGCGACGCAA
GGTTCCCACAATGTTGCTGGGTCATCCTGTTGGCATGGCACAGCACAACCCGCGAACCCC
GTTGTTCGGCATCCGGGGCCCAGGACGGCCCCGGCAGGCGCTGTCCGTGGCGCCGGCGAT
CGATCTGCAGGGCGAGTACCAGTTCTGGCAGGTCTACGAACGCGTGGTCCGCCCGCTGCC
CGGCGGTGGGCTGCGCCGGGCCTGGCTGGTGTGCCAGAAGGTGTACCGGGACCGCCTGCG
GTTCCCGCATGACACCCGTGAAGCCGCGCTGGCGCGTGTGCTTTTCGGCAGCAACAGCAC
GCCCGAGCGCGCAGCCGAACTGCAGGACCTCTTCGGCCTTGTCAGCCGCCGCATGGCGTC
CGTTGCCGTCCGGCGACAGGCGCCCATCCCGGGAAAGTGAATCACTGGCCAGGAATCGAC
ACGCGTTGATGGCTTTCTCTTGGTCCGCCTGCTTTTGGCCTATTCTGGGGCGGGCTGGTA
AGGACGGGAAACGATGGAAATCAGACGATCTGCACGCCTTGTGATCGTTGCTGAGGATGC
GGTGTTGCTGTTCCGGTATCACGATGAACACCACGCTCCCTTCTGGGCTACACCGGGCGG
GGAGCTTCTGCCCGGGGAGGGATATGCGGACGCCGCACGGCGTGAGCTCAGGGAGGAGAC
CGGATTGGATCTGCCGATAGGCGTGCGGCTGGAAAAGCGCGATGCCATCTACGCGGTCGC
CCGATCAACGCCCGCGCGATGGCTGGAAGAATATTTTCTGGTCCGCAGCCCCAACCAGCC
CGACATCCAGCGTGACGGGTGGACGGAGGAGGAAAATGCCACGATCAGGGCGTGGAAATG
GTGGCGCGTAGAAGAGATGAGAGAACAGCCTGCTTCCCTGTTCAAGCCGGAATGGCTGCC
GGATCTTTTTGAACGTGTGCCCGCATGACGCGGCCTGATTCTGCCCGCTGCGATTACGTG
CTCGCCTTCCCCCGGTCCAGCTGCCGGTAGCCAATGGCCTCGGCCAGATGCGCCGTCTGG
ATCGTTTCGCAACCCGCCAGATCGGCAATCGTGCGCGCCACCCGCAGAATCCGGTGCATC
GCCCGCGCCGACAGCTGCAGGCGCTCGATGGCCTGTTCCAGCATGTCCTGATCTGCCTCG
CTCAGTCGGGTACAGGCCCGCAGTGCCGCCGGCGGCAGATGCGCGTTGAGCCCGCCACGC
ACCTGCTGCTTGGCATGGGCGGCTTCCACCCGTGCACGTACCGCCGCACTGGGCTCCCCC
AGCGGCGTGCTCTCCCGCAACTCCACTGCGTCCATACGGGCCACACTGATATGCAGGTCG
ATACGGTCCAGCAACGGGCCGGACACGCGCGCACGGTAGCGGTTGATGCGCTCATCACTG
CACAGGCAGCGGTTGCTGCGGTCGCCAGCCCAGCCGCAGGGGCAGGGATTCATGTGTTCC
GGGTGGGTCCTAACAGTTATGAGTGATTTTACGCTGCTGTTTCAATGGGTTGCCGCAACT
AACTGTTTCCTGACCCGCAGGAGCGGCTATGTAGCGCCCTTGGGCCTGATATCGACGACC
TTCGAATCGCGCTGCTTGGCTTCAAGGACGCGGTTCTCCGCCTGCAGGACCTCATTGATG
GACGCCAACCGAGCCAACTGGGATCGAAGCGCCTGATTCTCTGCCCGGAGGGCCCGGTTC
CTCTCACGTTCGGCCAGCAACTGCTCATGCTTCACATCCCGCTGCGCCCGGCTCGACCGG
CCTTGGGCCTCGCGGATCGCTTCGGCGATGTCTGGATAATGGTTGTGGATCAAAGCGGGG
GTGACGCCAGCCTCATGCGCCACGGAGGTTATGCTGAGCTTCTTAGCTTCTGTTCGTGCT
CGCCCCCTTTGAATTCGCGAGACTGCAAGCTCAAGTTCCTTGCGCCTGGCATCGCCGGGC
TTTCGTTTCGTAGTCATTGGGCGTGAGCATCCGGATCGTGTCCCAGGGAAAGCAATACGT
TGCGACAGCGCTCAAGGTCGCGAAGTACACGCAATCGCCCACCTTGTCCAATGTCTTCGC
ACTTGGCGACATCCTTGAGATCGCTATAGAGACGCTGGTAGAGATGAGCATGAACGCTAC
CAATGACCGCATTGTCGCAACCACTGCAGCGCGTCTTCTCGAAAGTGTTTCCAATACACC
GATTGTCGTCTGCAGTACACCATGCGTGCCCGTTGCTACGGATTGCATGGCTCTCCGCCA
CTGACCGAACCATTGTTGCCCGATCCTTGAAAAGAACGATGTTCTCGTTCTGGCTCCGCC
AGAAGGTGAGTCTGCCCCCATAGCCGCCGGCTAGTGGTTCAGCAGGACTCAACCATTGGT
CGGCAACCCCTTGCTTGATCGCAGCTAGCTCTTCCAGGATCTCCCCATACAACTCAATCT
CCTGCGACTCATTGAGTGCATACGCATCATTGGTCATGTCCTGCGACCAGTGCTTGAAAT
GCTCGCGCAAATACCGCAGGTCACCGAAACGGCTGCGTGCAGCGTAGTTGGCAAACTTCC
GACGGAACTGATGCGTACTAAGAACCCAGTTCAGACCGATACCCCGTGCGAAAGACGTGA
GAGCGATGTTCCACGCGCTGTCGGTCAGTATCCGTACCCGGCCCGATCGATCTTTGTCAG
CGCCGATGAACACCGCGCCGACATGTCGTTGTGCCTCGGCAATTTCGGGATCAAGTGGAT
TCGCCTCAGTCATCCGTTGGATTTCTAACACCAACTCTTCCTGTAGCGGTATCGCCCACC
GGTCCATGACCGCTAGTGCCTGCACCGCAGCCGTTGGTATCATCCATTCGGTGTCGCCGA
CTGCGGTCTTATCGCTCCGCCCCCGCATCCACCAATAGACCTCACCTTCTTCGCCTCGCG
TGCTGTAGCAGGCCGAGGACCGGAGATGCGCCAACTCATGGTTCCGACACCCAGAGAGGC
TGGCGACCACAATGTAGCAAGCCGTGCGAAGCCTATTCAGCTCTACTCCGAAGCTTCGAA
CGCCTCTATCCCAGCCTAGCAATTTGAGCTGACGGTTCTTGGCTCGATTGGCACCAGAGC
TGGATAAGGCTACTGAGGTATCCGGAAATCCCTCAAGAGTGTCACGTAGGTCAAGTAGGG
CAGAACCTCTCTGAACAAGCGACCATGCCTCATGAAACAATGCACTGAAGACATCGTCAG
GAATTAGTGGTGTTTTGCTTCGCTTACTCGAACCGGTGAGCCCTGCGAGATGCTTGGCCG
AGCTTTCTGGCCACGGGTGCGAGGGCATCGGGTCGTTCGTAAGCAAGCTCATCTCGTACA
GAACTTCGACGGCAGAGAACCGCCCTCCCAAGGCCTCCGCAGACAGAGGCTTGCCGTCAC
CCTTGCGAACTATACGCTCTGCCTTGCAGGCGGCGACATACGTAGCGCATACCATTGGAC
TGACATCGCAGAGCGCCTCTACCTTGATCGACACAAGATAGCGGAAGAACTGCACGGACT
GATCGAACACTCCCACAAGCGTGGTGGCCGCGGCCTTACCGGACCCCTCTCGACCACGAA
AATGGTACAGGTACATCAGCTCCTTGGCTGCGGCACGAAACTCCTCGGGCACCCTTGAGA
AGTCAATCCTTGCATGGCCCTTCGCCACGTTGGGCGGGGCACCATTCAGCAACCAGGTGC
CATCCCCATACAAGCTTCTGGTGACCAAGGTGCCATTGACCTTGGCCGAGCTAATGACAA
GGCGATCTCGCTCATTCGCGTTCAGTGAAACGGAACTGAAGGTCTGAGATGGAACATCTG
AGTCCACCTGGTGCAACGCTGTTGCGTTCATGCAGTCTCTTCCAATGGCTGGCGGAAATC
GTCAAGTGACGCAATAGAATCAAACCTCCAGAAGGCGTGAGGGTCGTGGCGAGCACGCTC
ACGAGCTGCATCGACGTCCGCCGGCTTGAAGACCTTCCTCTGTAACCCCGTCGCGATGAC
ATCACGCTCTATAAGTCGAGGAATGTGGGCATAGTGTCTCTCCCAAATGCGGGCATCCAT
TCGATCCCGCTCACGGAGAACTCGCCAGTAGAAGCTGAAGAGTCGATAGAGATCCTCACC
AGTCACCACATAGTTGCGGCAGCGCAGGCAGTCGAGAAAGGAAAAGCACACGGCGCCGTC
GGCTGTCGTGGAGGAATACGTGGTATTGCTTGGATCGGTGCAGCGGCCGGTTGGCGTCCG
CTCAGTCGCCCCGATCGTTCGGCTGAGAAGTTCTTGGGTAAGCACCTCGCCCATGAACTG
CCAGTTGCGACTGGACCGTTCTCCCGGCCTCATGTAGTTGCGTCCGGCTACCCTCGGTGT
GCTGCCAAGTGCGACAGCAGTGCTGCCTAGGTCACCATCAAGCAACTCGAAGATGCGATT
GGCGAACGTCTTCCGCAGGCGGGAGACGTTTATCCTCAGTGGCTTTCCATCCGCGCCGAC
TAGCTCCGCATCAGCGACGAGGGTCTGAATCGCGTTGGAGACCGTGGAGTCGTTCAGCGC
AGTGACATACCCACTTCTGCCTCGCTGGCGGCTGCGATAGAGCCAGATCCTACCGGCATG
ATGTGCTTCTGCTTCGGCCTGCAGGGGCTTGGAAAGTTCTATCACTCGCCGGATCAGGCG
AACGATAGGCACCTTGACGCCCGGCATTGACTCAATCGTGCGATCGTCTTGTCCATCTGC
ACGAAGTGCTACTTTGCTGGAGTTGTAGCCCCTTCTCTTCCAGAGGACGAGGAACTCTGT
GTTCTCTTTGGGGTGGGGGCGTAGGCAATCAGCACCCATTTCAAGAAGAGGAGTGGTGTT
GCGTCCAGTGTGGAGTGCAATGATCAGAAGTGCGTATGACAGCAGTTCACTAGTAACACT
TACGTCCTCCCGGAAGATCGGCATCACTGCCGTCTTAACTGCCGCGGCGAACGCTTGGCG
CTCTTTTCGCAGTAGTGGCGTCTCGCCCTTGACCTGTCTAGCACTGTTCGGAAAGGGGTT
CGCCGGAAAGGTTCGCTCAGTCCCTGCATCGAATAAATGGATAAGCCCGCGGCGACCAAG
CGCTTGGATCACCGCCTTCGTTTTGTCGTATCGCATCTTCTGCGCTGAGCGGGTGGCACC
TGAATCCGCAAGATGTCGGAGGTAGCCATCTATCACGTCGCGATCTATGTCGGCTAGGGT
CAAGGCGCGCCGGAGAGCGGCTGCGCGCAGAGCCAGGTAGGGAAGAAAGGTGTCTAGCCC
AGAGCGTGCATAGCCGGCGATCGTGCTTACCTCTAACTCTGCGTCCTGCTTGCACAGGAA
GCGCTCTATTTGACGCTGACAGGCGCTGGTGATTTCGTCTATTCCCACCGCGTAGTGTCT
GGCGAAGTCGTAGGTCCGCGCACCGACGGCATTAAAACCGAAGTTCACCAGCGTCGCCGC
AGGCGGCTTCCTGTCATCATCGCCCGATTTCAGGAGACCACCTTCGTGGTGCTGTGCTAT
CCGAGGCTGATGAAGATCAGTCCTGATGTGGACCTTGCGCTTTCCTGTCATGAGAGCGTA
TCAACCAGGTCATTCAGCTCTTCGTCGTAAGCAAGGACGGCATCATCGACCAGGGAGTTG
ACAAGGTGAAGGTAGATCATGGTTGTCTCGATGGAGACATGCCCAAGCTGGCGCTGAACA
AACACGAGCGGCTCTACCGCTTGTGCTGCTCTGTCCCTCTGAAGAGCTAAAAGCATATGA
GTGGCGTAGGTGTGCCGCAACATGTGCGGATGCGTTCGGAACCCTGCCTTCAGCCCGTTC
TTCCGTACGATGACTTCGATGTGCTTTCCATGATTCGCATAAGGTCTACCATCCTGCGTC
AGGAAGAGTGTGGGATGGGCCTTATCGCTCAGGGACGCTAGTTCGCCGCGGACAAGGACG
CTGTAGCGATAGAGATCGCTCATAAGACGCCTCGAAATCCAAATATCTCGAGGCTTGCCG
CCCTTGGTCATCATGCCCTCTCCGTCGGAGGGATCGAGGGCCACCATGACGTTCCTCGCA
CTACCGTGCCTGGCGTCTGGGTTGAAGACATAGGCTAGCGGGAACGTAGCGATCTCCTCA
CGACGCAAGCCGGTCTGGAGTCCCAGCCGGGTCATCATCCTGTGATGCGGATTCTCAGTG
CATGCGAGTAGTGCGTGAGCCTGTTCTCGGGTCAGGAATTTGGGCAACTGCCTGTGGTTT
CGAGGCATCACATCGCGAACCTTAATTGTGTTCCCAGACTTATCGGTGTGCGCCAAGAAG
CCTGCGTTCTCGCGACGGACAGTGCGATCTTCGATACCAAACGGAAGTCGGTCAATCCAG
GTCTGCTTCTGGGAGTACTCGTAGAAGTCGCAAACGTAGTGCAGCCGCTGGCGAACCGTA
CGTCGGGCAAGCTTCACTTGCTCCAGGCAATAGTCCCGATAAGCGGCAACAAGCGATTTC
TCCTCGCCACGGTCTACATCAGCCCAATGCAGGTCATGAGCCTCGAGGAAGCCAAAGTAG
TCATAGAGCGCTCGACCTGTGCTTGGCCAGGACCCTCGTGAACCAATCACTCCGCGTAGA
AGATAGTGTCGGAGGAATTGATTTACCTCCACGGCTGACTCCATCGAGTCATAGAGCACG
ATGGGGAAGCCTGGGTAAGGCTGCCCGCGAATCGTGAAGTCGGAGGTGGCCCATATTAGG
TGCACGAGCGAGTTCCCGGTTGGCTCCGAGTGCGCTCAGTGTTTGCTGAGGCGCCATCAG
GTAGCTGATTTGCTTATTCTTGATATGACTTTTCACTTAGGCATCCCCCGCGGTCGGCGT
GGCCACCTTCCCGGCGAGCCGGATGAGTGAAGGCCGGCACTTCGGGATGCGCAAGTACGA
TCGTGGAAATTGGTGCGCGGCCCTCGAGCAGAACCTCAAGTGTTGCCATAGGTTTCACCT
AACGCACCAAGCTCCACTGCCGTTCCCCGTGCTGTGCCTGAGCAGGCCCAAGATCAATCA
AGACCACACCATTTCGGCTGCTAGTCAGGGATCCGGCAGGGGACACCCTGCACATCGTTG
ATAGTTCTAACCCAATGATCTCAGTGTACTGAACTTCTAACGATCGCACAGACCCGGATC
ATCGCCGCCACCAGCTGGAATCGCGCTGGATACTGCACGCTGCGTGCCGCGCGGGCGATG
CGGATGTGGCCGGATTCCAGCGGCTCTCGCAGGGTCTCCAACGCACTGCGGTTCCACTCC
GGAAGCTCATCCAGGAACAGCACGCCGTGATGGGCCAGCGAGATTTCGCCAGGGCAGGGC
GGGTTGCCGCCGCCCACCAGCGCCGCCGCGCTCGCACTGTGGTGCGGCGCCCGGAAGGGA
CGCTGCCGCCAACGGCTTGGGTCCAGCCCTTCACCGCTCACGGAGGCAATCGCGGCCAGC
TGCAACGCCTCGGCTTCCTCGGTGTCCGGCAACAGGCTGGGCAGGCGCGAAGCCAAGAGC
GTCTTGCCGCAGCCAGGGCTGCCGATCAGCAACAGATGGTGCCCACCGGCGGCCGCCACT
TCCAACGCGCGCCGTGCATGCGCCTGCCCCCGCACGTCGGCCAGATCGGGCAGGGGCAAC
GGTGTCGTGTCCACGCGCTCCACGGGCGGCAGCAGGCGCGGATTGCCCAGACCGGCACAG
CACTCCAGTAGCGTGCGCGCCACGCGCACATCCGCGTGCTCGGCCAGCGCCGCCTCGGCG
GCATTGCCGGGCGGCACCACCAGGATGCGGCCGGCATCAGCCGCCGCGATCGCCGCCGGC
AGCGCTCCGGCCACCGGCCGCAGCTCGCCAGTCAGCCCCAGCTCGCCCAGGAACTCATAC
TGCAGCAGCGACTGCGGATCGACCTGGCCACTGGCTGCCAGAATGCCCAGCGCGATGGCC
AGGTCGTAGCGCCCACCTTCCTTGGGCAGGTCGGCAGGCGCGAGGTTGAGCGTGATGCGC
CGCTGCGGAAAGTCGAAGCGTGCACAGAGCAGCGCGGCACGCACGCGCTCGCGGGATTCG
CGCACGCTGGTCTCGGCCAGGCCGACAATCTGGGTGGCGGGCAGGCCGCCAGAGAGGTGC
ACTTCCACCCGCACCAGCGGGGCATCGACCCCGGCGCGGGCACGGCTGTGGACCAGCGCC
AGGCTCATGTGTGGATTCCTGCAGAGGGACGCTTGATGGTGCTGCAGGTGTGTTGTGGCG
AACCATCGGGAATTGTGGGTGAAGCGGCTAGGGGGATTCCCAATGGGGTCTTTGACGGTG
TCCTTCCGGCTGGCGATCTGGGTCCATCCCGAGGCTGCGGGAACTGCATTTGCTCGAGCT
GTCGGTGGAAAGTGATAGAGTGCCGGAAGGCGGATGAGGGGATGAGTATCCATCCCCTCG
CCCTGGTACGATAGCCACGTAGTCAGATGACGATGATGCAACGCCTAGCGGTCGCTTGCG
GTAACCCCACACCGCTTCAGCTCATCGTATGTCGACCGATCCAGCACCAGGTTGAACCCG
GCGGTTGTCGGCACCAGCACACGCGTGGCGCCAGAAGATATTGCAAAAGTCTTCCGCCCG
CTTGGATCCTGGAACCAGCCTGCATTGATTCCTTGCGAGCTCATGCCGTTGGTGCGTTTG
CGCAAGGAAGCACCAATCTGGTCGGTTGCCTGGATATCAATCAGTGAGCCACGTTGGAGA
TGAGCGCTCCAGAAGCCTGCATGCAGGTTGACACCACTTCTGTCGACCACCACCTTCGAG
CGCACGGCCAGCATGACCGTCGAGGCTGACATCGCCAAGCCGATAGCGCAAAGGACGGCA
ATTCCGAATGCCTTCTTCCTGGGTTCCAGGCCGCCGTAGAATGCCAAGCCTACTGCGCAG
ATAAAGAGGAAAGCGGCGGGAACAAGTTCCTGAAAGAGCACGCCGCGGGTGAACAATGAG
ATGGGAATCGTACATTGCATCGGTTCGGATCTCCTAGCTAACGCCCCACTGACTTTTCGG
TATGGAGCAGCGTTGCTTCAACCAGATCAGGCAATTCTCCGTCGTCGTAGTCGAGCAGAT
GCTGTTCCTTCATCGCGGCAAAGAACGCACTAAGTTCGGCTCTGGCCAAGTCGTCCTTGG
TCAATTCGTATATCCCTGCCGAACCAGTAAGCCGCGCCAAGCGGCCGCGACCTCGAGGTT
CTGCCGGGCTCCCGGATCCGTGCGTTGCAGGAGCTCGCCGTACGGGCGAGCCGTCCTGCT
CTCCTCGTTATCCTCGCCGCCACCGTTGACCAACACGCTGGATACGATGGCCGCAAGCGT
GAACGCCACAACAGCTGAATGGACACCCACGGCGGCGACGACGGCAGCGACGACCACGGC
GAAAGCGCCGAGAACCTCGGGCGTGCTGCTGCTGTCACTGAGAGAGGCCAGCGCAGCAGT
GTCCAATGGCGTGGCGCCGCCTCCCGAGGTGGCCAGCAACGTCCTGTAGGTCTTCAGATC
CAGCTTGGCGCCTGGTGTCAGTTCCAGCTCGTTTGCAATCGAATCCCTATTCCGCTGAAT
GATCTGACCGACCCTCTGTGTCAGTGCATCAGTGGACACAGGGGAGAACGTCCCGGCTGC
CTGAAGATAGGAAACTACTGCGCGATAGTCCCTATCTTGGACCGCTTGCTTGACTTCAGA
TTGAGACATCGCGACCAACAGCGCCACGTTGACATCACTCTTCACCAGCTCTGAGCCATC
CATTCCTCGAGTCTTCAGGAACGCAGAAGGATCTCGGTTGAAGTCGGCACTGGCCGTGCG
ATCCAGAAGCAGATCTTCAATGAGCGCGCTGAATCGAGCGTACTCAAGCCAACCCTCAGC
TGGAACTCCAGCCCGCGAAATGGGCAGCAAAAGCCGGGCCGCTCCGTGGGACCCACCTGT
CAGGCTCCCGGGTTTTCCATAGAGCCGCTTGCCGGCGCTGGACACAGTTGCTCCGGCTGT
AGCGGGTGCCACTGTCGCGGCAACGAGGGCGGACTGGATGAAACGACGACGCTTCATTGC
AATGCCTCCTTGGCAGGTTCGCTTGTGGTGAGTTTCAGGCCGGCCGCATCAACGGCTTTG
GCCAGGAAGAAGCGGGTCATCACTGAGGACATGAATTTCCTGTGCCCTTCCCGCAGACAT
GCGCGCACGTTCTCGTTCTTGTGGAGGATCACGCAGGCCTGGCAGATATGTACAACATCC
TTCAGAAGATTCCCTACGGTGTCGCCGGGAAGAAGCTGCTCGACAATCCGGTACGGACCG
TCCACATGAATCCAGTACTTGAGAAAATCGCCTGTCTGTCGCCGATAGATCTCCGAGGCC
GACGCGTGCTGGACGTTGCCAAGCTTCATTTCGGGAATGTGCTCCAGTGCCAGACCACAG
CATGCAGAGACCTCTCCATAGGGCGTAACAACGATGTTGTCGAAGATCTGATCGCATCCT
TTGCGCAGCGCTTGCTTCGCGACTGTGCCGACGCGTACGTCACTGTTTTCCTGGAATGGC
ATCCATGAGTTGGACTGAATGACGATCCTCCTGTCCCGAACCAGCGCTTGAACCTCCTTC
TGCTCCACCACCGCGCGGAAGTGTGGGTTCCCCTCAACATCTGCTTCGATAGTGATCAGG
CAGAACAGTCCATGCTCGGCGGCGGCAACGGCGCGATGCATGATGCTCTTGGCTGAAACC
CACTCCTGGTGGTCCTTGCCCGTGCTCAGATTCAGCTCTCTAAGCCCAGCACGTGCCAGT
TCGGCGATCATTCTGCGTGCGCCTGCGAGCGTCTTTCCCCACGAACCGTTACTGACGATT
CTGGTGGAGAGGCCCTCCTGGGTTGCATGCGCGATGGCGGCCGTCAGATCCGCTTTGAGC
ATCGTAGCCTCGCCGCCGCTGAACACAGCCATGAGCAGGGATGGAAAGCTCCGTTTGGCG
TCAGATATGGCCTGCGTCATCGCCTCAAGAGATAGGCGGCCTTTGACTCGTGGGCTGGAC
TCGAAGCAGCATTGGCGACACTCAGCGGTGCAGCCATAGGTCGTGATCATCGTGATGGTG
CGGGGAGAAAGATGCTGATCGAGTAACACGTCATAGCCTCCTTTTCGGACAGAAAGTACG
CAGTTCAAGGGAGTGCAGAAGCATTGGTTCGTCTCTACTACGGTCGACTACTTCAGCACC
GTCAGCGCGGCGTTCTGCACGATCCAGGTGCCTGTTCCATAGAGGGGTGCAGGAGAGGGG
GACAGGTCTGACCGGCCTACGGATCGGATGGCTTGATCGGGAAAGGCTTGACCGTTCGCG
CTGGACGGGGCGTGGCTCGAAGACTAGACAAAGCCGGCGGGCATGAGGCCCCCACGCCGC
GCCCGCCATAGCCGCCTGGCAAGCGCAAACTTACGTCTAGCAATCCGGTTTTTGAGTTCC
AACCACCGATGCACGGTGGCCCAGTAACGATTACCTGCTGTTATGCGGAATGCCAAGGGG
TAGGGGTCAATGCCGCCAAAACCCAAGACGTTCTCGGTATTGGCGCATCGCACTGGAAGA
GGCGAGAGCCTTGGCATGCCTGGCGGAACGGCACTTCTGGAACGGATTCGTCAGAACGTT
TAGTCAGAGATGTAAGGCGCGGCAAATGCGACAGCACTCGCCCATCGGGCATGCGTGATC
GCTCATGCAACCGAACCGCTGCGACACCCGCTGGATGGTTTAAATGACTTCTTGCCTATT
GAACCTACCGAGTGCCGCGCGCAATCTGACTACTGTTGTAGTCACTCACGATCGTCCTGC
CCGCAGTAGGAAGGTTCTGCAGCGTTCGTCTGGATTCCACCCACTGGCGCAGGCCAAACA
AGGACCACTGTACGTGTCACGCCGCAGCCGACTGCTTCTCTGCGCGGGTCTGCTCCCGCT
TCCGTGGTTCCTGTTCTGGACCAGCGTTGCTGCCCTGTTCGCGCCGGGCTACAACCCGCT
TGCGCAGCACGCCAGCGAGCTGCTGCAGGCGCCCACGCTTGCAAGCATCTGCGGCAGGAT
CGCCGCCCTCGGCTCCGGCGTGGGCTTCGTGGCGTTTGCCATCGGGATATGGCGGGAGTC
CGGCCGGCGGATTGCCGTAGGTGCAGTCTGCTGGTTGGTCTTTGGCATTTCCATGCTGAG
CAACGGGCTCTGGCCCATGGGCCATCCGATGCACGGCTTCTACACCATCGGTATCGCAAA
CATCATTGCACCGGCGATGTCGCACATCGAATTGAGCGCATGGTCTGCCAACCGAAGGGC
TTATGCTGTGACCGCGTTGGTGAGCATCGCGAGCATCGTCTATCTCTGGTTGAACGTGGT
GGGCGTGGACCCGGAGGGCTACCGGGGGCTGACACAGCGCGTGTTCTCGTCGATCAACTC
GCTGTGGCCGTTCCTGGTTGGGCTGTACCTGCTGCGCAGGGATTCAAGCGCGCTGAAGGC
GCAGGCTGCGCATTGATGGGGGCGCGCGACAGGAACATAGAGGGCCGAACAAGGACTTCT
CGATTCTCCGGCCCCAGCTCAAGGTGATCTTCTCGGGATTCATGCCAGTGTGCTCGCTGT
TCAAGCCGTGGGTGCTCTTCAACCATCTGTTCCTTGATGCTGGCACCACGGGTGGCAAGA
GGGGGAAGGTCGTGCGCGCCTTCTGCTATAAGTAGCGCAACCGCGCCCAGTGAAGGCTCT
TGCGATTGATGCCCGCTCTTGGCTGAATGCAAACGTGCCGGCGCCAGACAACGCGACCCG
GAATGCTAGAGGCCGCTCTCGATCCGAAGCGGACGTTCGTCCCCTTCAGCCCTACGCGAC
ACCTGCCAGTCCAGTGATTCGTCTACCTGAGGTTCTTGGTTCTCAATGATCGATCTGCCT
TGTCCATCGTGTGGCTTCCTGACCCTGGAAGACGTCTACGGGTCCCATGCCATATGTCCG
ATCTGCAACTGGGAGGATGACGGAGTGCAACTTGCCAACCCCACATCCACCGGCGGAGCC
AACGGCGAGTCTCTGGCGCAAGCGCAGCAGAATGCTCTTTCCAGTTTCCCCCTTGGCGTC
GAGGTCGCAAGCGGCTTTCGCCGCGGATCTGGCTGGCGCCCTTTGTCCAGCACGGAGATC
GGGCACTACGAAGCTCTAAGGGGCGGCAATCACTGGCACAGCAAGAGTGTCTCGTACGAG
AAGGAGGCTTACTGGTCGATGCTGGGCGTTCTTTCGATCTGAAGCACTTCGCGGCTCAAC
TCATGGCGTTCGCGAATGTCCACCACTGGCCGAGAGCGGACATTGGCTCGCGCAGGGTAT
TTCCTGTGGATCACTGACCAGCCAGCGACCCGTAGCGGACATGGCCCAGGTGTCTTGAAC
GTGGATTTGGCGGGGCTTCTGATCCTATGCCTGGATCTGGCCATGCGCCGGCTTGATGGC
CGAACCCAGCCGCCCTAGGATCGCGCTGTATCAGGGGAAAGTACGCCACATGGTGCTTTG
TGGGCAGGTCGTATGACCGGACCCAAGTGTCCATCCATCCACCAGGGAGTCAGGTCCCAT
GAGAAACATGGCAGTGCTCCTACTCGTGCTTGCGCTTGCCAGTCCAGCTGCAGTCGCAGC
GGATAGCCCTTCGGCACAGGCCGTGCTCAATCGCGTTGCCAACGAAGGGGGGCGCAAGGT
GCTTTGGGACCTGTGGCAGCACGAGCGGGAGTTTGGGCAGGTCACCGCTGGCATCGAGTC
AGGCGATCCTGCATGGCTTGAGGTTGCGGCTGCGCTAAAGCCGTTTTCAGATGCGGGCGC
CTCGCTATCCATCAATTACGCGGTAGCCCGTGCATTGCCCAAAGCGCCTGAGCGGGTCTT
GGCATTGACCACCCAGGGATTCAAGCTCGAGGACATCTGCACATCGCCGTTCATCGAGCC
AGATCCGGGAGTCGCGGAGGCGTATGAACGACGTACGCTTGCGGCACTTTCACGACTGAA
GGGCACATCGGTTGCGTCCGTTGCGGCAGAATGCGCGGCGCAGGTCCGCCTTCCGGATGG
GGCTTGATGATTTTTACGGCTGGGCTTTTTGGACATGTTCAAGTAGGGACCGGCCAGCTC
TCCGTTTGAGCCCAAGCCGATTCCCCCGGTTCGGCCTATTCTGAAGCTGCTGTCGTTCGG
TTCCGGCCGGAATCTGACATCAACGAGGCCTACGCACTGGAATACGTTCCGAAAAGGACA
ACTGAATTCCGATGGCAGCATTCGATCATTCCCTGGTGACCCTCCGATTCTTCGGCGACG
ACCTCCTGCCCGAAGAAGTCAGTGCCTTGCTCGGAGCGACTCCAACCGCATCGCATCACA
AGGGGCAGGAACTCAGAGGCAACCAATCAGGCACCGTGCGTATCGCCAGGACTGGAAGCT
GGCAACTTGATGCGGCGCGTCGTGAGCCTGAAGATCTGGAAGCGCAGATCTTCGAGATCC
TCGATCAACTCACCGGCGATCTCGCCGTATGGCAGGCTCTGGCACGCTTCCGACCTGATC
TGTTCTGTGGCCTTTTCATGGGCAGCAGCAATGATGGTGTCTCGCTTTCGCCTCGCGCGC
TGCTCGCCTTGGGTGAGCGCGGCATTGAGCTCGGGCTGGACATCTATGAAGCCGATGAAG
AAGTGCGCAACGCCCAGCGCCAGCAGGCCATCAGTTGATGATCTCCCCACTCCCCGAAGC
AACAAACGCCTTCAACTGCCGAACGAACTCCGCGTCATAGGCTTCCCACTCCACAATCTC
CCCAACCACCCGCAACGGCTGCGCACTCCGATACGACCGCGTCGGGTTCCCGGGAAACTT
CTTGTTGGTCACGTTCGGGTCGTCTTCAAACGGCCCGGTCGGCTCCACCACATACACGCG
CGGCCGCCCTTCACCCCGGGCCATCTCCGCAGCCAGCCCGGCGCCCTTGGCAATGGTGGT
GAAGTAGATGTGGTTCATCACCACGCTGTCGCGATAGTTGGAGCGGAAGCCTGCGCTCAG
CAACTCGCCCACCGCCAGGTCAGCGCGGGTGCCGTGATAGAACGGCCCAGCCACCTGGTC
GCAGGTGTCATGCGAAACGGGTGTCCATTCGGTGTCCTGTGCCATTGCTGCTGCCCCTCT
CTGTGCTGCCGGATCGACAGGCCGGCGAGTCTAGGGCGCCCGGTGGGTCTTGCTGCAAGG
CCCCATCCGGGAAATAATCTGTAAACGGGAGGCGCAGTGCGCCTCCTTTTCTCATTCTGC
GCCGCCGCGCCCTTCCAGCTCGCGCACGGCGGTTTCCAGCGCGTCCAGCTTCTGGCGGGT
CTTCAGCAGCACGGCGCGCTGCACTTCGAACTCCTCGCGGGTGACCAGGTCGAGCTTGGC
CAGGCCGGCCTGCAGCGCGCTCTTGAAGGTGGCCTGCAGTTCCTCGCGCGATTCGCGCAG
GCCCGGCGGCACCAGGTCGCTGAGGCGACGGGCGAGGTCATCGATTTGATTCAGGTCGAT
CATGGGGTGCTCCGTGGGGGTGGGCCCGTGCATCCGGCGCGGGCAGGCCATTCGGGCACA
AGGATACTGCTGGCACCCACTGCCCGGACAGGCGGCAGCGGCTTCGCACGGGCCGCGTTC
AGGCGCTATCCTCCACGCCGGAAGACAGGAGATAGACGATGAAGATGGTCATGGCGGTGA
TCAAGCCGTTCAAGCTCGACGACGTGCGCGAAGCGCTGGCCGAGCGTGGGGTTACCGGCA
TCACGGTGACGGAAGTGAAGGGCTTTGGTCGCCAGAAGGGCCACACCGAGCTGTACCGTG
GCGCGGAGTATGTGGTCGATTTCCTGCCGAAGGTGAAGCTGGAAGTGGCGGTGACCGATG
ACCAGGTGGAGGCGGTGGTTGAGGCCATCGTGAAGGCCGCCGGCACCGGCAAGATTGGTG
ACGGCAAGGTGTTCGTGTACGACCTGGGCAGCGTGGTGCGTATCCGTACCGGCGAGTTGG
ACGCGGACGCGTTGTAACCCGCTCGGCGGGATGTTGTAGAGCCGAGCCCATGCTCGGCTG
CATTTCGCGCGATGCAGGAACAGCAGCCGAGCGCGCGCTCGGCTCTACAAAGAGCGGTAA
AGCGGTCGAGCGAGCTCGACCCCTACCGGCGCTTGGCCCACTTGTAGAACCGCTTCCAGC
CCTGGCGCACGGCGGCGACCCAGCCCGGGTCGGCCACCAGTGCGGCCTGCGCGGCACTCG
GCGCCTGGCCGGTCACGCGCTGCCGGATCTTCAGCAGGTTCTTCATGTCGCTGCGGCGCA
TCTGCCGGCTCAGCGGGCCGCGGCGCAGCCAGCGGGGTACGCGCCAGGCGGAGGTGAAAT
CCAGTAGCACCGGCACGCCGCCACTGACCACCACGTTGGTGCCATGCAGGTCGTTGTGGG
TAATGCCGGCGGCATGCAGGCGGCTGAGCGCGTGTTGCAGCTGCTCGAACACGTCATTGC
CGACGGCCTGCGCGGTGCTCAGGGTCTGGCCGGGGATGAACTCCATGCCCAGCGCCAGGC
CGCCCAGGGTGCCGAGCAGCGCGGGGGCATGCTTCCAGCCGCCGAGGCGCTGCAGCATGC
GTGCTTCACGGCGCACCATCAGCCGCGCGATCAGCGAAACGGGGGTGCCGCGGTAGCGGG
AGTAGTCCTTGATGACTGCCTCGCGCCCGTCCAGGCAGGTGCGGTAGACATCGGGGGCCA
GGAAGCGCTCGCCGCGCTTGAGCAGCAGCGGGGAGGCGGCATCATTGCCGCAGGAGGAGG
GGGGAAGAGCAGGAAGATGCATGTCGGGGTCTCGGACGACCCGGTGGGTGGCGCAAAGCG
TCAAGCGAACCGGTGTTACAGGGAGTTACTAAGTTTTCGTTAATTTTAGTACTCGCCAGT
TCGCTATTCCACGATTTGTCGGAGAAATGTCGGGGTCGTGGCTGGAACAGTTCGTCACGC
AGAATCGGACAATTCCGTCTCACTTATAAGGATTGCCCCGCTGGATCAATGAGTTGGGCG
CGCTTCCAGCCCATTCATCGGCGGCGCGCTGAACGCCACGCACGTCCAGCTTGACCCCGG
CGCACGCCCTGCCGACCATAAGCTGTTAACCCGCGACATCGGCGGCCGCCCCCCTCCGGC
ACGTCCCCGTCCCCTGCCGCGTTCCGAACCGGTGCTGGCCGCCTGGCCGTGCATCGCCCC
GTTTCCCGTTCCGGCCGCGGCTGGAGGAAAGTGCTTTGATCATCAAAATCGTCATTGCAG
CGCTGTTCGTGGCCTGCGTGCTGTACATCCACTTCCGTGGCAAGGTCCGCGCGCGCTGGT
CGCGCCAGCTGCTGGACCACTCCAGTTTCATGGCCCCGATCAACGTGGTCATGTACATGT
TCTCGAAGGTGCCGACCACGCCGTTCCTGGACCCGGGCAAGGAGTTCCCGCAGCTGGAGC
CGCTGCGCCAGAACTGGCAGATGATCCGCGACGAGGCGCTGGCGCTGCGCGACGCGCAGA
AGATCGCTGCCTCCAGCACGTTCAACGATGCCGGCTTCAATTCGTTCTTCCGTCGTGGCT
GGAAGCGCTTCTACCTGAAGTGGTACGGCCCGTCGCACCCGTCGGCGAAGACGCTGTGCC
CGAAGACCACGGCGCTGATCGAGTCGATCCCGGACGTGCGTGCGGCGATGTTCGCGCAGC
TGCCACCGGGCAGTGAGCTGCGCCCGCACCGCGACCCGTTCGCTGGCTCGCTGCGCCTGC
ACCTGGGCCTGAGCACGCCCAACGACGATGCCTGCTACATCGAAGTGGACGGCATCAAGA
AGAGCTGGCGCGACGGCGAGTGGATGATGTTCGACGAGACCTACATCCACCATGCGCACA
ACGAGACGCAGCAGGACCGGGTGATCCTGTTCTGCGACATCGCCCGCCCGCTGCGCTTCG
GCCTGCCGGGCCTGTTCAACCGCGCGGTGGCGGCCACGCTGCTGGCCGGTGGTGCATCGC
CGAACCTGCCGGGTGACCCGACCGGTGGCGTCAACAAGGCGTTCGGCAGTGTCTACAAGG
TGCGCCTGAAGGCCAAGGCGCTGCGCGAGCGCAGCGTGGTGGCCTACCAGCTGATCAAGT
GGGGCCTGGTGGTGGCGGTGATCGCCGGTATCTGGGCGCTTTGACTGTAGAGCCGAGCCC
ATGCTCGGCTGGGTTTACCGCAACCTGTCCGAAGAGCAGCCGAGCGTGGGCTCGGCTCTA
CAGAAAGCAGAAAACCCGCGCTGTCGCCAGCGCGGGTTTTTGTTTGGATCAACCCTTCAG
TGCCGCCTGCACGAACGGCGGGGTCACCAGCACGCCGGTGTGCAGCGCGGCGGTGTAGTA
CAGGGTGTTGAAGGTCTTGGCGGCCGAGTCGGCCTGGCGGAAGTCGAAGCTGCTGTCGCC
CTTGCGCGCCATGGTCACGCTCCACCAGCCGGTGGGGTAGCACGGCTGCGGGAACGGCAG
GGTCTTGAACGAACCGAAGCCGGCCTTGCCCATCTCGGTGCGCATTTCGTTGATCAGGTC
CAGCTGCATCAGCGGCGATTCGGACTGCTGCACCAGGATGCCGTCGTCCTTCAGGGCCTT
GAAGCAGCTCTCGTAGAAGGCCTTGTTGAACAGGCCTTCGCCGGGGCCGACCGGGTCGGT
CGAATCGACGATCACCACGTCCACGCTGCCGGCCGGGCAGTTGGCCATGTAGGCCACGCC
GTCGTCGAACAGCAGCTCGGCGCGGGCGTCGTCGTTGGAGTCGCACAGTTCCGGGAAGTG
CTTGCGCGCCATCACGGTGACCTGCTCGTCGATGTCGCACTGGGTCACGCTCTCCACGCC
CTTGTGCTTGAGCACTTCGCGCAGGGTGCCGCAGTCGCCGCCACCGATGATCACCACGCG
CTTGGGCGCAGCGTGGGTGAACAGCACCGGGTGGCTGATCATCTCGTGGTAGAAGAAGTT
GTCCTTGCTGGTCAGCATGATGGCCCCGTCGATGGTCATCAGGTTGCCCCAGTCGGTGGT
CTGGAAGATCTCGATCTTCTGGAACGGCGACTGCACCTCGTCCAGCTTGCCGGTGATGCG
GTAGCCGATGGCCGAGCCGGTGCGCTCGAAGTGTTCGATGTACCAGTTGTTGCTGTCAGT
CATTGGAAAACAGTCCTGTTCGGAGGGGTGGAGCCGGGCTGGCGGGCGGGGCCGCGTGGC
ACAGATGCCACATCCGGACGGATCGGCCCGTTCAGGTTGGAACCTGTCACGGGCGCGGGC
GCGCATGATAACGAACCTGTGGGCATATAGGCGTTATCATGCCCCCCCTTTTATTGCCAA
CAAGGCCGACTGAAATGACCGATTGGTCCCTCGACCAAGCCCGCAAGACCTACTCGATCC
CGCATTGGGCGGACGGTTACTTCGACGTGGATCAGGCCGGGCACATGGTGGTGAGACCGA
CCGGGGCGGACGGCCCGGTGGTATCGCTGCCCAAGGTGGTGGACGCTGCGCGCGCGGCCG
GTGCCAAGCTGCCGCTGCTGGTGCGCTTCCCGGACATCCTCGGCCAGCGCCTGGGCAAGC
TGCAGGCGGCCTTCGCCCAGGCCCAGCAGGACTGGGAGTACAGCGGCGGTTACACCGCCG
TGTACCCGATCAAGGTCAACCAGACCCGCGGCGTGGCCGGCACCCTGGCCAGCCACCACG
GCGAAGGCTTCGGCCTGGAAGCGGGCAGCAAGCCCGAGCTGATGGCCGTGCTGGCGCTGT
CCCGCCCGGGTGGCCTGATCGTCTGCAACGGCTACAAGGACCGCGAGTACATCCGCCTGG
CCCTGATCGGCCGCAAGCTGGGCCTGCAGACCTTCATCGTCATCGAGAAGCCGTCCGAGC
TGAAGCTGGTGCTGGAAGAGTCCAAGGCGCTGGACGTGAAGCCGGGCCTGGGCGTGCGCA
TGCGCCTGGCCTCGCTGGGCGCCGGCAAGTGGCAGAACAGCGGTGGCGACAAGGCCAAGT
TCGGCCTGTCGCCGCGCCAGCTGCTGGACCTGTGGAAGTCGCTGCGTGACACCGAGTACG
CCGACTGCCTGAACCTGCTGCACTTCCACATGGGCTCGCAGATCTCCAACGTGCGCGACA
TCGCCAACGGCATGCGCGAAGCCACCCGCTACTTCGTGGAGCTGTCGCGCCTGGGCGCGA
AGATCACCCACGTCGACGTGGGGGGTGGCCTGGGCGTGGATTACGAAGGCACCCGTTCGC
GCAGCTTCTGCTCGATCAACTACGGCCTGCATTCCTACGCCAGCAACATCGTGCAGCCGC
TGGCCAATGCCTGCGAAGAGTTCGGCCTGACCCCGCCGCGCATCGTCACCGAGTGCGGCC
GCGCAATGACCGCGCACCACGCGGTGCTGATCGCCAACGTCTCGGAAGTGGAAGAGGCAC
AGGAAGGCCGCGTGCCGGACCAGCACGACGACGAGCCGGCAGCGATCCGCCACCTGCGCG
AGATCCACGACGAGCTGGACGTGCGCCCGGCGGTGGAACTGTTCCAGGAAGCGCAGCATT
TCCATGCCGAAGGCCTGGCCAGCTACGCGCTGGGCCAGATCGATCTGCCGCAGCGTGCGC
GCATCGACGACCTGTTCTACGCCATCGCCCACGGCGTGCGCGCGCGCCTGAGCTACGACG
AGAAGAGCCATCGCCCGGTGCTGGACGAACTGAACGAGCGCCTGGTCGACAAGTACTTCG
TCAACTTCAGCGTGTTCGAATCGATCCCGGACGTGTGGGCGATCGACCAGGTGTTCCCGA
TCGTGCCGATCGAGCGCCTGGATGAAACCCCGGACCGCCGCGGCATCATCGCCGACATGA
CCTGCGACTCGGACGGCATGGTGGAAACCTATGTCGAGAACGAGAGCCTGGACAGCTCGC
TGCCGCTGCACAAGATGAGGCCGGGCGAGAGCTATCGCATCGGCTTCTTCATGGTCGGCG
CCTACCAGGAAATCCTGGGCGACATCCACAACCTGTTCGGCGATACCGACGCGGTGGAAG
TGCTGGCCGATGCCGATGGCTACGCCATCACCCAGCAGCGCCGCGGCGACACCACCGACG
TGATGCTGGATTACGTGGGTTACCGCCTGGACGAACTGCGTGCGACCTATGCGCAGCGCG
TGGCTGCGGCGCAGCTGTCGCCGGAACGCGCGCAGGAACTGTCGGACGCGCTGGAAGCCG
GCCTGACCGGTTACACCTACCTGTCCGACGAGCCGCTGGTGTGATGGACGGCACCGGGCC
CGCCCGGTGCCACCGTTGCCGATGAGCGCGCGCGCGATCTTCCACCTGTTCCTGCATGCC
GCCGTGCCAGCGTTGCTGGCATGGCTGTTCTGGCGCAAGCGCTTTGCCTCGGCGTGGCTG
CTGATGCTGCTGGGCTGGATCATCGACCTGGACCATCTGCTGGCCGACCCGATCTATGCA
CCGAACCGCTGCAGCATCGGGTTCCACCCGCTGCACACCGCACCGGCCATCGCAGTCTAT
GCCGGGCTGTGCGTGCCGAAGAAAACGCGGTTGTTCGGCATCGGTTTGATCATCCACATA
TTGCTGGACGCGATTGATTGCTGGTGGATGCATCACCGTTGATGCTTGGTGCGTGTCGAC
CAAGGTCGACACCTACCGGGTGCACGGCGACCGGTCGGATTGGCGCTCGGTAGAGCCGGC
CGCTGGCCGGCTTCCGCTGGGTGTTCCCGGTGATCACGTGGCTGCCGGCCAGCGGCCGGC
ACTACCCACCGTTGGGTTGGCCGCGTCACGCCACCGGCAACCACAACGTCGCACGAAGGC
CCGGCTGCGCATTCTCCAGCTGCAACCGCCCGCCATAGCTGGCAGCGATATCGCCCACGA
TCGCCAGGCCCAACCCGCTGCTGCCTTCGCGCTCGTCCAGCCGCACACCACGCTGGGTGA
CCCGTTCCAGCGCGTCTGCGGCCAGGCCGGGGCCATCGTCGCGCACTTCGACGCGTAGCT
GCCCTTCGCTGGTTTCCGCTTCGACAGTGACCTGCTGTTGCGCCCAGCGCCCGGCGTTGT
CCAGCAGGTTGCCCAGCATCTCCTCCAGATCCGCACTGGCGCCGGCGAACTGCAGCGCCG
GATCGATGCCTGCCGCCGTGAACGCAATGCCACGTTCGCCATGCACGCGTGCCATCAGCC
GGCACATCGCCTGTGCGACGGCCGCCACGTCGGTGCGCTGGCGATGGTCGGCAGCCAGTC
CTGCAGCCAGGTAACGGTCAACACTGGCCTGCATGCGCGCACTCTGCTCGCGCACGGTGG
CACGCCAATGCGTGCCGTCGCTGTCAGCTTCGGTGGCCAATACGCTCAGTGGAGTCTTCA
GCGCGTGCGCCAGATCCTGTGCACTGGTGCGCGCGCGCGCGACCATGCGTTGCTGGTGGT
CCAGCAGCGCGTTGAGTTCCTCACCCAGTGGTGCGACTTCCGCGCCCAGTCCCTGTGTGT
CGATGCGCTGCGCATCGCCGCGACGTACCCGTTCCAGCTGCGCACCGAGGCGATGCAGCG
GGCGCAGGCCGAAGTGCACCTGGCTGGCCAGCACCGCCAGCCACGCCGCGACCAGCACGC
CCAGTGCGATGGCGGTGCGCTTGCGGAACGCGGCAACATCGGCATCCAGCGCGCTGCGGT
CGGTGGCGACCACGGCCACGAACGGTTCGCTGGCGCGTGGCAGGCGCACCTGCTGCACGC
GTGCACGCAGGAATTGTTGCAGCGGCCCGGGCAGATTGCGCGTGGCCGGCCCGGCGGCCT
TCGCCGGCAGGGTTTCATCCCACAGCGAGCGCGACTGCAGCAGCACGCGGCCATCGGCAC
CGGCGATCTGCCAATAGGCACCGGAAAACACGCGCTGGAAGCGCGCATCATTGGGTTCCT
GGCGCAGGCGCAACTGCCCGTCCGGGTCCACTTCGGCCTGTGACAGCAGGGTCAGCATGT
CCTGCTGCAGTTCGTGGTCGAGGCGGTCGCGCGCGCTGCGCTTGAACAGCTCGCCCAGCA
GCGCGCTGGCCAGCAGCGAGACCAGCAGCAGCCCGACGCCGCCGGCCAGCAGCAGGCGCC
GCCGCAGCGACGGTTGCCGGTTCATGGCTCGGCCAGCCGCCAGCCCTGGCCGCGCACGGT
CTGGATCAGGTCGATGCCGAGCTTGCGGCGCACGCGTCCGAGCAGCACGTCCAGTGCGTT
GGAGTCCGGGTCGTGGCCGCCGTCGAACACCTGTTCGCCCAACCGGTCGCGGCTGATCAC
CTGTCCGCTGTGGTGGATGAAGTAGCTGAGGAGGCGGAATTCCTGCGGACTCAGTGGCAG
CGCCTGTCCATCCAGCTCGAAGCGGCCGGCATTGACGTCCAGCTGCAGCGGGCCGCAGTG
CAGGCGCGGGCTGGCGTGGCCATGGCTGCGACGGATCAGGGCGCGCAGGCGCAGCACCAG
TTCGTCGGCCTGGAACGGTTTGGTCAGGTAATCGTCGGCGCCGGCATCGAAGCCGGCCAG
CTTGTCGTGCCAGCGCCCGCGCGCGGTCAGCACCAGCACCGGAAACCCCCGGCCGTTGCC
GCGCCAGCGCTCGATCACGCTCAGTCCATCCAGCCCGGGCAGGCCGAGGTCGACGATGGC
GGCCTGCAGGTCTTCGATCTGGCCGATTTCTTCGGCCTGGCGACCGTCGGCGACCACCGC
CACCACATAGCCGGCCTGTTCCAGCAGGGGCACCAGGCGCTGTGCCAGTGCGGCATCGTC
TTCGGCCAACAGGATGCGCATCAGTCGTCGAGCTCCGTCTTCAGCAGCTTTCCGCTGCGC
GCATCATAGTCCAGCTCCACCACCACGCCGTCGCCGCGCAGGATCTCCACTTCGTAGACG
CCGTCGTCCAGCTCCACTTCCAGCAGCTGGCCGGGGTAGCGCTTGAGCGCATCGCGCACC
ACGCTCTCCAGCGGCATGTAGCGGCCCTGCTGCACGGCGCGACGCGCGACCTGCTGCGCC
GGGTCCTGCAGGGGCGCGGCGGCGGTCGGGGCGTTGGCCAGGGCCAGCAGCAGGGGCAGG
GTGGCGAGCATGCGGGTAAGGAAAGAGAGAGGGGTACAGGTGCGAGTGTGGCGGGGATGA
CTAACAGCCGGCTAACAGCCACGGCTAAGGCGCTGTTAACCGGGCCATGCATCGTGGCGT
TGCCGGGATGGTCCGGCCACGAACAGGAGAACCCCCATGTTGAAGTCGCTCACCCTCGCC
ACTGTTGCCCTGCTTGCCGTCGCGCCGGCCGTACAGGCCGCGCCGCTGGGCATGGCCCAG
GTTGAACAGACCCTGCGCAAGGCCGGCTACACCCAGATCCACGAGATCGAACGCGATGAT
GGCCTGTGGGAGGCTGACGTGAGCCGCGCCGATGGCCGCTTCAGCGAGGTCTACGTGGAC
CCGAAGACCGGCGAGATCTTCGATGAGCACAGCGGCCGCGCGCTGCTGACTACCGAGCAG
GTGCTGGCACGGGCGCAGTCGCATGGCCTGCGCGAGATCCATTCGCTGGAACGCGATGGT
GCGACCTGGTCGCTGGAAGCCCGCAATGCCCGCAACCAGAAGGTAGAGGTGCGCCTGAGC
GGCTATGACGGCCGCATCCTGCACAGCGAGCGCGATGGCTGGCTGGATTGACGTTGGCCT
CTGTAGAGCCGAGCCCATGCTCGGCTTTGCGGCCAACCGTAGCCGAGCATGGGCTCGGCT
CTACAGGGGCTGGCTTACCAGCCGTACGGCGGCGGGTAATCCCAGCCCGGCCCGCGGCCG
TAGTAGCCGCCATACGGGCCGAAGAAGCCCGGGCCCTTGCCCTCACTCACGTGGATGTTG
AGGTTGACCCCATGGGTCTTGCCTTCATCGGTGGTGTAGTTCTTGCTCAGGTTCAGCGTG
GCCGCGTTGTAGTGGCTGTTGCCGCCGTTCTTCGAATAGCCGATGCCGGTGGTGAAGCTG
CCGGACACCTTGACCTTGTCGTCGGTCACGTCGGCGATCTTCGCATCGTCGTGCACGCGC
GGGCCGCTCTTGTCACCGTAATAGGTGCCGGGCGGGTCCTGCTGCAGGGCCGGGTCGTTG
AGGTAGCGCATCGGCGCCTGCGGCAGGGTCAAGTCCAGGCCGGCAGCCTGCGGCGCAGTG
GCGCCAGCGGCGGACTGGGCCAGCACGGTTCCCGGCAGGGCCAGGCACAGCAGCAGGGTC
AGGGGGCGGATCATGACGGCGCTCCAGCGGACAGGTGGCCGCGCAACTCGCGGCGGTACA
GGCCGACGCTAGCAGGGGTTGCTTGAATGATGCCTGTCGGCGCCCGCTTGCGGTAGAGCC
AGGTCATGCCTGGCTGCACGCTACAACCGTTCGAACCCGAACAGCCTTTCCAGCGCATGC
CTGCGGCGCTCGATCCGGGCCCGCAGCAGCTGGGCGCCGATCATCGAATAAGTGATGCCG
TTGCCGCCGTAGGCCATGGCGAAATGGACCCGCGGCCCCCACTGCGCGTGCGGGCCGAAG
AAGGGCAGGCCGTCGGCGGTTTCGGCGAAGGTGCCGGCCCAGGAAAAGGCGGGTATCGGA
TCCAGTCGCGGGAACCAGTGCCGCAGCTGCTTCATCAGCTTGCCGGCCTTGCCATCAACG
CGCCGGTCGCGCCGGGCGGGGATATCGATGGCGTCGTCCAGCCCACCCACCAGCAGGCGG
CGGTCGCCGGTGGCGCGCAGGTACAGGTACGGGCGGGCGCTTTCCCACACCATCGTGTTG
CGCAGCCTGCCGAGCACGTCCGCTTCGATGGGATCGGTGATGAAGGCATAGCTGCTGCGG
TTGCGCGCAACCCGCTGTTCCAGCCACGTCTGGTTGGCATAGCCCATGGCCAGGACCACG
TGGCGGGCACGGACCGAGGCGCCGGCCTCGGTCATCGCGGTTACGCCCTGCGCGCCAGGC
TTGAGCGTGTGCAGCACGGTGCGGTCGTGCACATGGCCGCCGCGGCGGCGCACTCGTTTG
AGCAGGCCGTAGGTGAGACAGTAGGGATCGACCCGCGCCGCCTGGCGGGTCAGCAGGGCG
CCGCCGGCATCCACGTCGAAACGCTCGCGAAGCGCTTCGCGGTCCAGCCAGCGGGCATCC
AGGCCGATGCTGCGCCGCGCCTCACCTTCGGCCATCAGGCGCGGCACGTCGCGATGGCGG
CTGGCCAGGTACAGGCTGTCCATGCGCTGGAAATCCACGTCCTTCAACCCGCGTGCCACT
TCGCCCAGTGCCGGGATTGCCTCCGCGCAGGCCCGGTACGCCCGTGCTGCGGCGTCTTGC
CCGTAGCGTTCGGCCAGTTCGAGCAGATGGGTATCGATCTCGTACTGCAGCAGCGCGGTG
CTGGCCGCCGTGCTGCCCCAGCCGATGTCACGCTGCTCGATCACGGCCACGTCATGGCCA
TGGTGGGACAGCTCGTCGGCAATCAGCGCGCCGGTGATGCCGCCACCGACCACCAGCACA
TCGCAGCGCAGATCCTTCTCCAGCGGGGGGAACGCCTGGATCAGTCCGTTGCGTACGGCC
CACCACGGGTAACCGCTTTTCAGGTCCATGCGTGCGTGGGGCTCAGGCTGTGGGTTTGCC
GGTATGTGGCGTCTGGATCAGTTCGGACAGATCGAAGCCCTGCAGGCGGGCCGCCGCCAG
ATAATGGTCCTGCACGGTCGCGTCCAGGCGCGGCTCGCGCGCCAGCAGCCACAGGTACTT
GCGATCCGGGCTGCCGACCAGCGACACGCTGTAGTCCGGGGCGATCTGGATCACCCAGTA
GTCGCCCTTGGCGAACGGCAGCCAGCGCAGGCCCTTGGGCAGGAAGCTGACCTCCAGCCG
CGCGCTGTCGTTGTCGACAGCGCAGGCCTCGCCGGTGGCCTCTTCGATCTCGCCGTCCAT
GCGGCAGCGGTTGGTGACGCCGACGTTGCCGTTGTCGAGCAGGGTGTAGTGCGCCGATAC
GTCGGTGCAGCCTTCCGGCTCGTGGCGCATCGGCAGGCGTGCGATCTCGTACCAGGTGCC
CAGGTAGCGCGGCAGCTTGAGGTCGGCGACGGTTTTCAGCGGCGGGTGCTCGGTCATCGG
CGGTCGTGGCAGGGGTGGGCCTCCACGATGCCGATGGCCTTGCCATGGGCGGGTGAAGCC
GGGGCGATGGCCGTGTCCAGAACGTTCCGTCGCCCCGGCGGAGCGCCCGTTGTCACCGGC
CTGGGGGTATCCTGCCGCCAGCGCCGTGTTTTCCTGATCCAACCGAGGTGGAGGTGCCGA
TGTACCAGGTGATCCTGTTGAAGAGTGAATCCGTGTTCGCGCGCGAACAGTGGCCGCAGG
TCGACGAACTGGTCGACTACGAAGGTGTGAGTTACAGCCTGCGCGCCGGCCCGCGCCAGC
CGCTGCCGACCGACCACGACTGGCACCCGGTGGCGGTGTACGCGCCCGATGAGATCACCG
AGGAAGAGTTCCAGGACTGGTATGCGCTGCAGCAGCCGACGGTGGAAGAGCTTCGCCTGA
AGTACTGATGCGCGACGCTGGCGGGGCCGCCCATCCGGCCTTGACCGGCTCTGCCGTATA
GTCGCGCGCAGGCGCGGTGGTCCGCGCGAACCGGTGTGGCTGCGTGTCTTCTTTCCTGCG
ATCGATCCGTGCACGGGGGCCCTGGTGGGTCCTGCTGCTGTGCACCGCCTTCCTGCTGTC
CGCGCCGGTGCTGGCGCAGGATGAGGACCCCACGCCGAAGCAGCAGCTGGCGGATATCGA
TTCCAGCCTGAAGGATGTGGAGCGCAAGCGTGGCGATGCAGAAGCCACCGAGACGCTGGC
GATGCTGTCCGAGAATGCCTCGCAGGCACGGCGCGATGCCGAGGCGCTGGAAAAGGCGCT
GCAGCCGCAGCTGGACCGACTCAACGAACAGCTGGCGCAGCTGGGAACGCCGGCAGAAGG
GGCCGCTGAGCCGCCGGAGCTGGCGGCGCAACGGCGCACCCTCACCAAACAGCGTGACGG
CCTGGCCGCTTCGGTGGTGCAGGCCAAGGCCAGTGCCGTGCGTGCGCAGCAGCTGGCGGC
GGACATCGAGCAGCAGCGAGCCGCGCAACGCACGGAAGAACTGGGCCAGAAGGTGGCCTC
GCCGTTGTCGCCCGCGCTGTGGAGCAAGGTGGCCGAGCGTCTGCCGATCGATATCGCGCG
GGTTGCGCCATTGGCCGGGCAGGGCCGCGATGCGCTGGTCGCCGGTATCCGCGCCCATGG
CTGGGGCACGCCGTTGCTGGGCCTGCTGGCCGCGCTGGTGATGATGTTCCCACTGCGGCT
GTGGCTGCGCAGGCTGGGGCGCCGTTTTGCTGCGTCCGAACGTGCGCCTGATGGTCGACT
GCGCCGGTCCGGCCTGGCCATGTGGCTGCTGCTGGTGGGCACGCTGCTGCCCGGTTACGC
CGTGGTGGTGCTGATGGCGGCGCTGGATGCCATCGATGCGATCGCGCCGCGCCTGCAGGT
GGTGGCCGACGGCCTGGAGACCGCAACGTTCCGCGCGGCCTTCATCGCCGCACTCAGCGC
CTGCCTGCTGGTGCCCAAGCGCCCGTCGTGGCGGCTGTTGAACCTGGACGACACCGCCGC
GCTGAAGCTGCGCAAGTACGCCTGGGGCGCGGCGGCGCTGGCCTGGCTGAGCACGGTGCT
GGTGGCCCTGGACCAGGCCACGCGCACCAGCGACGTCACCACGGTGGCGCTGGACGGACT
GATTGCGCTGACTTACCTCGGCCTGATCATGGCCATGCTGGTGACCCTGGCGCGCCTGCA
TCGCCGGCAGACCGCCGAGGCCGAGGCCAAGCTGGAAGCGCAGGCCGATGGCGTGGGTGC
AGCCACGCCGGTGCGCCGCAGCAGCTGGCTGGTACTGGCCCGGGTAGCGGGTAACATCGC
GGTGGTGGCCGCCATCATTGCCACATTGCTGGGCTACCTGAATTTCGCCAAGTTCGTGAA
CCAGCAATTGATCGGCGGCAGCATCGTGGTGTTGGCCGCGACGTTGCTGTTCAAGTTCGT
CGATGACCTGAGCACGTGGATGCTCAACGCCGACAGCAAGGTCGGCCAGACCATCCTGCT
CAGCACCGGCCTGAGCGTATCGCGGCTGGAACAGGCGGGCGTGCTGCTGTCGGCAGCGCT
GCGTACCATCGTCGTACTGATCGCGCTGCTGGCGCTGGTGGCACCGTTCGGCAACATCGG
CGCGGTGGTGGAGCGCTTCACTTCACTGTTCACGACCGGATTCGATATCGGTGGCACCAA
GCTGGCACCGGCGGGGATCGTGTTGGCGGTACTGGCGCTGCTGGCCGGCCTGGCGATCAC
CCAGCTGGTGCAGCGCTGGCTGACCGACACCTACCTGCCCAAGACCGAGCTGGACCTGGG
CGCGCGCAATTCAGTGAGTACCGTTGCCCGATACGTGGGCATCATCATCGCGGTGATCTG
GGCGCTGTCGGCGATGGGGCTGCAGCTGAGCAAGCTGGCCCTGCTGGTCAGCGCACTGTC
GGTGGGTATTGGCTTCGGCCTGCAGGTGATCACCCAGAACTTCGTCTCCGGCCTGATCCT
GCTGGCCGAGCGCCCGGTGAAGATCGGCGACTGGGTGAAGCTGGGTGACCAGGAGGGCGA
CATCCGCCGCATCAGCCTGCGATCGACCGAGATCCAGGTGGGCGACAAGTCGACGCTGAT
CGTGCCCAACTCCGAGCTGGTCACCAAGACCGTGCGCAACATGACGATGGGCAACAACCA
GGGCCGCATCCAGATCCAGTTCGCGGTGCCGCCCAGCACTGATGTCGGCAACCTGCGGCA
GGCGCTGCTGGATGCGTACACCGCGCACACCAACGTGCTGAAGCAGCCGGCGCCGACGGT
CTACATCGACAGCATTGCCGGTGGCCAGATCACCATCAACAGTTTCGCGTACGTGGCCAG
CCCGCGGCAGGTGTATGCAACCCGCAGCGATCTGTACTTCAGCCTGCTGCAGATCCTGGC
CGAGCGGAACATTCCGCTGTCGACCCCGACCGACATCCACATCATCCGCGACCCGCAGGA
GTAGGGGTTGTTTTGCAGGGCTGCGCCCTGCCCCCCCAGTAGTGCCGGCCGCTGGCCGGC
AACTTCAACAGCAACAGCAACAGCTGATTTCCTGCGGGATGGCGGGGTGGGTCCGGTTGC
GGGAGACGCCGTAAACCCCCAGGCCGGCCCAGCCGCTGGCGGCTGTGCGTTTCGGGCGCT
TGCGAAGCAGTGCTTCGCAAGCAAAGCGCCCTCACCCATGGGGGCTTGGCCGCGGCATCC
ATGCCGCGGACACTCCCGCGACCGGACCCACCCCGCCTTCGACAGTTTCCCGCGATCTGT
CGGAAATGCTCTTGGGGTCAGATCCGTTTTCCGGAGGAAAACGGATCTGACCCCATCTTG
ATTTTCGATATCTGACAGAGTGTGTCGACCAAGGTCGACACCGCCCCGCCAAACCACGGA
TTGCACGCTGTTGCCGTTGCTTCTGAGGTTGCCGGCCAGCGGCCGGCACTACCACGGGTG
CAGGGCGCAGCCCTGCAAAGAACCCTATCCCCGTGGTCGGCTGCGCGAGGGCACCAGTGC
GAACGTATCCACCGCCAGCTTCTCGGCATGGTTCAACCACGCGCGGATCTCCAGATCATC
CACTTCGTGGTCCAGCCCGAACGACACGTTGATCTTGCCGTCGGCATCGGGCTGCACCCA
CTGCTGGGCCAGCACCACCTTGCGCTGCGAGGACACCGCCTCGATCCAGAAACCGCGATC
CGGGCGCGTGCTCGCCACCAGCTGCAGCATGTACTGGCCGGCACGGGTGCGGCGGCCCTT
CTGGGTGATCATGTGCGCCTGGCGCACGCTCGGGCGCGGGCCCTGGAATGCGTCCAGCGG
TGCATCGACCGCGATGCCGCCGCGCAGGTCGTTGTCGCGGTACAGCTTGATGCCGTTGTC
GCGGTTGACGAGCAGGGCACACCAGTCGCCGTCGGCCGAGCCGTCCTCGAATGCGGTGCA
GCGATCAACATAGGCCAGCGTGTTGTCCGGATCCGCGTCATCGAACTGGCGCGAGGTGTT
CTCCAGGTAGACCGACTTCAGCCCCCAGTCCTTGTCGTACTCCAGCAGCACCGGTGGCTG
CACGTGCTGCAGGCCGACCACCACCTGGTCATCGCCATCGATCTTCAGTTCGCGGGTCGG
TTCGCCCAGCCACAGTGAGCGGGCGAAGGCCAGGTACTGCGGGTAGTCGCGGCCACCATC
GCGCCGGGCCGCCACGCTGGCGCTGGGTGCGCGTTGGCTGTCGATCAGCGAGCGGCCAAA
GCCCATCGTTTTCAGGTTCGGGTCCAGCAGGCTGAGCAGGGTCGCACCCGAATCCAGGGT
GGTGCCGGCGTCGGCGCTGAGCTGCTGCGGGGCAATGCCATCGCCCAGGAACAGCAGCAG
GTTCTCGCGCTTCTGCCGGGTCAGGATGTGGGTCAGATCGTTGGGCATCGCCAGGTGGTC
GGAGGCGATCACGATCAGCGTGTCCTTGCCGTACGGGCTGGCCTGGATGCGCTGCACCAG
CTGCGAGATCAGCCGGTCGCTGCACTTGAGCGCGTTGAGCATGTTGATGTTGCCGTACTG
GCTCTGGTAGCGCTCGCCCTTGCACGATACCGGCAGGTGGCCCGCCGGGTGGTGGGTGTC
CATGGTCAACGTGGTCAGCATGAACGGTGAACCGGCACGCGAGAGCTGCTCGAAGCGCTG
GTAGGCGGTATCCAGCAGCACGTCGTCGTGCACGCCCCAGGCCGAGTAGTGGATGCGGCC
GATCTTCTTCTGCTGCTTGAACCATGCCAGGTCGTGCACTTCATCGAAACCGTGGCTGGC
CAGGAACTGGCCCTTGCCGGCGAACTGGCCGTTGGCACCGCCCAGGTAATGGTTGGTGTA
GCCCTGCTGCTTCAGGTAGTCGCCCAGGCAGACCGCCTTGGGCAGGAAGCTGCCCATGCG
GTCCATGCTGTTTTCATCGCCCTGCGAGGTGGTCAGCGGCACGCCGCACATCGACGACAC
CAGGCCGGCGATGGTCCAGCCGCTGCCTTCGGCCGAGGCCAGCCCACGCACGTCCAGCGA
CTCGGACGCCAGGCGGTTGAGGTTGGGCATCAGGCCGGGAAACACGGCCTCGTCCAGATA
GGTGCGTTCCAGGCTTTCGCCGTAGATCCAGACGATGTTGCGCGGGCGCTGCAGCGGCTG
CGTCGGCACCTGGTACTCAGGGGCGATGCGGGCGAAGTCGACCGGGCGCAGCTGCTGGTA
CAGGCGCTGGCCGTCACGGGCCAGCGGGCTGATCATGATCGTGGCCACCCACACGGCCGC
GAAACCGGCGAACAACGCGCCACCGTGGCCGGGCCGGCGCCAGCGCTTCACCCGTGTGGC
GAACAGTGGCAGCAGCGAGACCAGCGCCAACACGATGAAGCCGGCGATGTAGCCCTTGAA
GTCGGAGACACCGGCACCTTCCATGTCGGCGCCGAGGTGGTACAGGGTGGCGGCATTAAG
CCCATCACCGGACAGCTTGTCGATCAGCCACCACGCGCTGAGCATCAGCAGCAGCAGCGA
GAACGCGCCGGCCTTCCACCACACCCACTTGTCGGACGCGAGGAACAACCAGCACAACAG
CAACAACGACAGCAGCAGTATCCAGAGCATAGGCAGCTTCGGCAGTGACGGGGTGGTGGT
GATGGACGTCGTACCGACGCGTGTCCATCCGACCGGCGCTGCCGCAAGCACATGCATGTG
ACAGGCCGATGACCCGATAGTGCATGCACGAACCTGACTGAAATGTTTGTTGAAATGACG
CGCGCGTAATCGCGCTCAGAAGGTAAAACGAGCGTGAAAGGGGTAGCTGGATTGCATTAA
AAACTGCATGAATACGGGCGTTTTCGTCGATGCGCTAGCGATGCCCGCGTTCTTCGCGTG
CCCGCGCACGACGGTCGAACAGCAATGCACTGGTTACGATGCCCAGGCCGAGCACCACGC
CGATGAACAACAGGATCAGGGCGATGAGCGGGTAACCGAACAGGTGCCAGCCGGTGTCGA
TCCTCATCATCATCGCGGCGGCCATGATCAATGCGGCGCTGATGATGCCGGCCGCCACGC
GGTTGGCGATCTTCTGCAGGTTCTCCATCAGCCGCGATTCTTCCAGGCCGGTGACCTTCA
TCTGCAGGCGGTTCTCGGCCAGCAGCGCCATGATGTCCGACAGCTTGCGCGGCCCATCAC
GCAGCAGCTGCTGCAGCTCCATCGCCTCGCTGGCGATGTTGGCTGCAGACAGCGACTTCT
TCAGGCGCGCACGCATCACGTGCTGCAGCTGGCGCTCGACGATGCGGCGCGTGTCCAGCT
CTGGCGCCAGCAGCCGGCACACGGTTTCCAGGTTGAGCAGGGCCTTGCCGAGCAGGCTCA
GTTCCGGCGGCGTGCGCAGGCCGCAGGCGGTGGCGATGCGCACCATGTCCAGCACCACGC
GGCCTTCGGAGAAGCTGCCACTGGCCGCATAGCGCGCGATCAGCTGACCGGTTTCGCGCA
GGTAGCGCTCTTCATCGAAGGCCTCCAGCCGCGTGCTGATACTGATCAGGTCATCGGCCA
CTTCCTCGCCACGGCCGTCGACCGCCGCGAACAGGATCTTCAGCAGACGCTCGCGCAGGC
GCGGCGGCATGTGCGCGACCATGCCCAGATCGAAGATCGCCAGCCGGCCGTCGGGCATCA
CCCGCAGGTTGCCTGGGTGCGGGTCTGCATGGATCTCGCCATGCACGAAGATCTGGTCCA
GGTAGCCGCGGATCAGCGCCGCCGCCAACGGGTCCATGTCCTGCTCGGTGCGGCGTACGC
CGGAGATCGCATCCACGCGCACGCCGGTGGCAAGCTCCATCGTCAGCACGCGCTGGCTGC
TGTAGTCCCAGATCGGCTGCGGCACCCACAACCGGCGGAACGGCCGCAGGTGCCGTCCGA
AGCGCGCCAGGTTCTCGGCCTCGGCGTGGTAGTCCAGCTCCTGCATCAGGGTCTTGGCGA
ACTCGTTGAGCCAGTCGCGCAGGCGCACGCGGCGTCCGACCTGGGTCAGGTGATCGGCGG
CCAGCGCGAAGCTGCGCAGTGCCTCCAGGTCCGAGCGCAGCTGCGCGGCCACTTCAGGCT
TCTGCACCTTCACCGCCACCTGGCGGCCATCGTGCAGCACCGCGCGATGTACCTGCGCGA
TCGAAGCGCAGCCCAACGGCTCGGGATCGAACGAGGCAAACAGCTTGTTCACCCCTACGC
CCAGTTCCTGCTCGATGATCGCGTGGATGCGCTCGACCGGGATCGGCGCCACCTTCTCCT
GCATGCGCTCCAGCGCCGTGGCGAACTCCACCGGCACCATGTCCGGCCGCGTGGACAGCA
TCTGGCCCAGCTTGACGAAGGTCGGCCCCAACGCTTCCAGGTCGCTGACGAACTGTTCCG
GATTGCCGTCGGCGGGCACGTCGGCCTGGTTGCTTGCCGCATCCAGGTTCATGCCCGAGA
ACACGCCCGAATGGCGGTAGCGCATCAGCAGGCGCAGGATCTGGCTGCGCCGGCTCATGC
CTTTGACCAGCGGGGGATTGCCATTGGCGGCGGACGGATTGCTCAAGCGGGACTCCCATG
CGACGAAGACAGGTAGCGCCGGCTGCGGGCCGGCAATGTCCGGATTCCGCAGTGTCGCCG
GGGGGCGGTGGGCATGCGGTGAACCCGGTGTCTTCCGCAGTCCACACCGGATCGGTCAGA
ATCCGCCTATTCCCTTTCTTGGACGCCCCATGGCCGGTGCCAGCCTGTTCGCCCTGCTCG
ACGATATCGCCACCCTGCTCGACGATGTCTCGGTGCTGACCAAGGTCGCCGCGAAGAAGA
CCGCCGGCGTGCTCGGTGACGATCTGGCGCTGAACGCGCAGCAGGTCACCGGGGTCAACG
CCAACCGCGAACTGCCGGTGGTCTGGGCGGTGGCCAAGGGCTCGCTGGTCAACAAGGTGA
TCCTGGTGCCGGCGGCCCTGGCGATCAGTGCGCTGGAAGCCTGGCTGCACAGCCGCGGCT
GGAACGTGCCCCTGATCGTGCCGCTGATGATGATCGGTGGTGCCTTCCTGTGCTTCGAGG
GCGTGGAGAAGCTGGCGCACCGCTTCCTGCATTCGGCCGACGACGATGCCGAGCGCCAGA
CCGAACGCCGCAAGGCGCTGGCCGACGCGCAGGTGGACATGGTCGCGTGGGAGAAGGACA
AGGTGAAGGGTGCGATCCGCACCGACTTCATCCTTTCGGCCGAGATCATCGTACTGACCC
TGGGCGTGGTCGCCACCGCATCGTTCACCAACCAGCTGGTCACGCTGGCCGTGGTTGCAC
TGGCGATGACGGTCTTCGTCTATGGGCTGGTGGCGGGCATCGTCAAGCTGGATGACGTGG
GCCTGTACCTGTCGCGCAAGGGTGGGGCTGTTGCCGCCTTCGGTCGCGGCCTGGTCGCGT
CGGCACCGTGGCTGATGAAGTTCCTGTCGGTGGCCGGCACCATTGCCATGTTCCTGGTCG
GCGGCGGCATCCTGGTGCACAACGTGCCGGCGCTGCACCACGCAGTACAGGCGCTGGGCG
GCGAGGGCCAGTGGGGCTGGCTGGTCAGTGCGGTGGGCAACATGGTGGTGGGCATCATCG
CCGGCGCCATCGTGCTGGCGGCGGTGACCGGGTTCCAGAAGCTGCGCGGCAAGTAGTCGC
CGGCAGGTTCCCCGGTAGAGGCCGACCTTGGTCGGCGCTTTGTTTCCCACGCGTGCCAAC
CAAGGTTGGCACCTACCAAAGCGGTTCAAGGTGGTCGGCATCGTTGCCGGCGGGTTCCCC
GGTAGAGGCCGACCTTGGTCGGCGCTTTGTTTCCTGCGTGTGCCAACCAAGGTTGGCACC
TACCAAAGCGGTTCAGGGTGGTCGGGATCATCGCCGGCGGGTCGCCGGGTAGAGGCCGAC
CTTGGTCGGCGCTTTGTTTCTGCGTGTGCCAACCAAGGTTGGCACCTACCAACGTAGTTT
GCTGCGGGCCGGACGGTCAGCTTGCCTGCACGCGGTTCTTGCCCTGTCGCTTGGCGGCAT
ACAACGCGTCATCCGCACGGCGCAACAGGGCCTCGGTGTCGTCGCCGGGTTGCCATTGCG
CCAGCCCGGCACTGAAATGCACCGGTACTCGCCGGTCCTGCACAGTCAGCACGCGATGCG
CCAGTGAACGCTGAAGGCGCTGCACCGTGGCCATGCTGTCGGCGCCCTGGGTTTCCGGCA
GCACCAGTACGAACTCGTCGCCGCCCAGCCGCGCGATGCCATCGGTGGCGCGCAGCAGCA
GCTTGCAGACGGCCACCAGGTGCTGCAGCAGTGCATCGCCACCGGCATGACCATGTGCAT
CGTTGGTCTGGTGGAAATCATCCAGATCGATCACCGCCACGCCCAGCGGCGAGTTGTTGC
GTGCGGCACGGGCCAGCTCGCGTTGCAGCAGTTCGTCCAGGCCGCGGCGGTTCAGCGCCT
GGGTCAGTGGATCGATGCGTGCCAGGTCACCGGCCGCGCGCAGTTCCTGCTCCAGCTCGG
CGATGCGCTGCTCGGCACGCTCCACTTCCTGCCGTGCGTTGGCCAGGTGATCGCGCGCCT
GCGCGGCCTGCTGCTGCACCTTGCCGGTGTCGCGCATCACGTCCTGCAGCAGCTGGTTGA
GGTCGGCGATGCTGCGCGCCTCGCGCAGCTGCAGTGCGTAGCTGCCGATGCGATCGTGGT
ACTCGCCGGTGCTGGTGGCCATGCCATCCATGCGCTCGATGAACTCGCCCATCAGCCCGC
GCATCGCCGCCTTCGAATCGTCGATGCCCTGGCGCAGCAGGCCCTGCTTGTAGATCACTT
CGCGCAGTTCGGCGCGGGTGCGCTCGACCGCCTCAGCTTCCAACGGCCCGTCCAGCAGCT
GGCGCACCGCGGCGATCTGGCCCTGCAGCCAGCTGCGGTCATCCAGCAGCTCGCTCACGT
TCTCCAGCAGCAGCGCGAACAGCTCCAGCAGCAGCGCCTGCTGCTCCTGCCAGCTCTCGG
CACGCACGCCGACCTGGTGGCCAAGTTCGCGCACGCCCTGCTCGATCGGTTCCAGCGCCG
TGCCTGGCTGCCACTGGCGCAGGTGCATGGCCAGTGCCTGCGCCTGTTCGCGCAGGTCCG
GGTCGTGCTGCAGCAGCGCCACCACCGCGCCGCCCAGCAGCAGCCGCAGCTGCTCGGACA
GGCGCAGGCTTTCGGGTTGCCCATCCGGCGAATGCTGTTCGATGGTGCGGATGTACTTGT
CGATCAACTGCCGCATCGCGCGCCCGTAGCGCGGCCAATCGGCGCTGGCCTGCGCCGACT
GCAGGCGGTCGCCCATGTCGCCCAGCTCGCCGGGCAGGGTGGCCATGCCGTTGGCGAACG
CGGCCAGCAGCGGTTCCGGCGCGTCGGCGCCTGCGAACAGCTGCTGCAGCGCCACGCCAC
CGCCGCCCTGCAGCACCACGCGGTCGCCCAGCCCATCGTCCACCACCGCGCGCACGCGTG
CCGGCGGCCCAAGGGCGGTACCGGGGGCAGGGCGGTGGTCGGGCTGGTCCGTCATGGAGC
GAATCCTGGGGGCTGGCAGGGACTGGTTCCAGCATATCGGCGCGGCCGCCGACGGCTTGA
ACGGCTAGGATGGGCGACAGGATGCCGCAGTGGAGGTGGTGATGCGCGTGATGTTGCTGG
GGGCGACCGGCCTGGTCGGTGGGCTGACCCTGCCCCGGCTGCTGGACGACCCGCGCTGCA
GCGCCGTGATCGCCCCGACCCGTCGCCCGTTGGGCGCAGCCCACGGGAAGCTGGAGAACC
CGGTACTGGCCTTCGATGCGCTGCCCGCCGCAGCCGGGTGGGCGGGCGTGGACGCGGTCA
TCTGCGCGCTCGGCAGCACCATTGCCCAGGCTGGCAGCCGCGAGGCCTTCCATCGCATCG
ACCATGATTACCCGCTGGCGTTCGCCCGTCTGGCGCAGGCGCAGGGTGCGCAGACCTATG
TGCTGAATTCCGCAGCCGGTGCCGATCCGCGGTCGTCGATCTTCTACAGCCGGGTGAAGG
GCGAATTGGAGCGCGATCTGCGCGCGCTGGGCTTCACCTCGTTGACCCTGGTCCGCCCAG
GGTTGATCGGCGGCGAGCGCAACGAGGTGCGGCGCGGTGAGCGTCTCGCGCTGAAGGTGC
TGGGCGTGCTGGGGCCGGTACTGCCGCGGGCGTGGCGGATCAACCCGGCCAGCGAGATCG
CCAAGGCGCTGGTCGAGGCCGCGCTGGCCCCGCAACCGGGTGAGCACGTGGTGGCATCGA
GCGCACTGGCCGGCTGATGTCGCGTGCGCTGCGCCTGACCCAGCTCCAACAGCTGCTGCG
CCGCCATCGGCGGCCGGTGGCCGGCCAGGTGCTGGCCGACGCGCTGGGAGTCAGCCTGCG
CACGCTGTACCGCGATATCGAAACCCTGCGCGAGCAGGGCGCCGACCTGCGCGGCGAGGC
CGGCGTCGGCTACCAGCTGACGCCGAGCGATACCCTGCCGCCGATGACCCTGCCACCGGC
CGAGATCGACGCGCTGGTGCTGGGCCTGCGCTGGGTTGCGGCCCGTACCGAACCCGCGTT
GGCCGAAGCCGCACGCGATGCCCTGGCGCGCATCGCCCATGTGTTGCCCGCAGCGCGGCG
CGAGGCCCTGCGTGACAGTGGCCTGCGGGTGGGCCCTTCGCGTGCGGCGGCCAAGGTTCC
CCCAGCTCGTCTGCAGGCCGTGCGAGAGGCTGTCGGTTCACAGCAGCGCGTGAAGTTCGG
CTACGAGGACGCGCACGGCCAGCGCAGCGAGCGCATCGTCTGGCCGTTCGCGCTGGGCTA
CTTCGATGAGGTGCCGATGCTGGCGGCGTGGTGTGAGCGCCGCGAGGATTTTCGCCATTT
CCGCCTGGATCGCATCCGCCAGGTGCGCGTGCTGGAGGAGCACTACCTCGTACCACGCGC
CACGCTGCTGCGGCGCTGGCAGAAGGCGCAGGGCATCGCGCCGGACTGGCTGGATCGTTC
GTAGCGTCGGGCCTGCTCGACTGCTGCTGCGTTCTGCTTCCTGCCTCTGGGGGAGGGCGG
CCTTCGCACTTTGCTCCTGGTAGTGGGCGAGCTTGCTCGACCGCCTTTGATCTTCGCGAA
CAGCAGTCGAGCAAGCTCGACCTCTACCAGGGCAGGAGCGACAGCAGTAGAGCACGCTCG
CCGCTACTGACAGAATCTGTCAGCAGGGCCGTACCACCATGATCGCTCCCAACAACGGAG
CTTCCCCATGTTCACGCCCAGCACCCTGCTGCAGTACGTGCGCGACGTCGCCACCAGCGC
CACCTTCTACAGCGGCATCCTCGGCAAACCGCCGGTCGAGCAGTCGCCTGGCTTCGCCCT
GTTCCTGCTCGGCGATGGCGCCGCACTCGGCCTGTGGCAACGCGATGACGTGCAACCGCC
GGTGTCTGCGCAGGCAGGCGCCGCCGAACTGGCGATGGTGGTCGCAAACCCCGAGGCCGT
GCAGCAGATGCACGATGCGTGGCGTGGGCTCGGCGTGCAGATCCTGCAGTCGCCGGTGAC
GCTGGAGTTCGGCCATACCTTTGTCGGGGCAGATCCTGATGGCCACCGCCTGCGTGTGTA
CAGCCGCGCCGAAGGCATGGTCGCGCGCGATTGATCGCCCGCATTGTGTAGATCCACGCC
ATGCGTGGATGCCGGAAAAAAAACGCCGGGCAATGCCCGGCGTTCTCTCCAAGTCATGTG
CCAACCAACGGTTGGCACCCACCGGTCAGGTGGCCGATCAGCTGGCCAGTGCCAGGTCGT
CCATCATCGCGCGCAGGAAGCGGGCGGCTTCACCGCCCGTGGCTGCGCGGTGGTCGAAGG
TGACCGACAGCGGGATCACCTTGTGTGCCTCCACGCCGCCCATCACCGGGGTCATCTGGT
GGCGGGCACGGCCGGCACCGACGATGGCCACGCACGGCGGCACCACGACCGGGGTCGCGT
AGCGGCCGGCAAACATGCCGAAGTTGGACAGCGAGATGGTGTAGCCACTCAGTTCCGACG
CCGCGATCGAACGCGATTCCACCTGCTCGCGCAGGCGGTTGACGCCTTCGCGGATGCCGC
GTGCGTCGAGCATGTCGGCGTTGCGCAGGGCCGGCACGAACAGGCCGTCGTCGGTGTCCA
CGGCGATGCCGATGTCCACCTGCGCGTGCAGGGTGCGGGTCAGTGCTTCGCCGTCGAACC
AGGCGTTCATCGCCGGCACCTTCTGCGCGGCGACCACGATCGAACGCACCAGGCGCGCGG
TGACGTCGTTGCCCGGCAGCCAGGCGTGGATGTCGGCGTCGTCGTTCAGCGTGGTCGGCA
CGACCTTGCTGTGCGCATCGGCCATCACGCGTGCCATGTTGCGGCGCACGCCCTTCAGCG
GTTCCGGCTGGCCCTTGGCGACCACGCCCGGCGGCTGGGTACGCATCGGCTTGCCGGCGG
CGGACAGCGGGGTGCGGGCTTCGCTCTGCACGGGGGCAGACACCTGCGCCGGGGCCGGCG
CGGCATAGGCAGCAGCGGCAACCGGTGCCGGAGCAGCGCCGAGCTTGGCGGTGCCATTGG
CGGCGGCCTGCTTGACGTCGGCCATGGTGACCGCGCCATCGGTGCCGGTAGCGGCCACGC
GGCTCAGGTCCACGCCCAGCTTGCGGGCCATCGCACGCACGGCCGGCACGGCCTTGACGC
CACCGACGGCCAGCGCCTGTTCGGCATGCACGGCATTGGAGCTCTGCATCGCGCCGACCA
CGGTACCGGCGTCATCGCGCTCGGCCGCGGCGGGCTTGGCCTCCTCGGCGGCAACCGGAG
CGGCCGCAGCCGGCAGCGGCGGCGGGGTCGGTGCGGCCGCCGGTGCAGCGTGGCCATGGC
TGTGGCCGGTGTCCTGGCCATCGGCTCTCTGCGGCAGGTTCGGGTCCAGTTCGAAGCTGG
CCAGCACCGAGCCGGTCGGGATGATGTCGCCGGCGCCGCCGGACAGCTTCAGCACCTTGC
CGGAGAACGGCGAGGGCACTTCCACCACGGCCTTGGCGGTCTCCATCGACACCAGCGGCT
CGTCCAGCTTGATCACATCGCCTTCCTTGACGAACCACTCGACGATGGTCGCGTCCGGCA
GGCCTTCGCCCAGGTCGGGCAGGTTGAAGTTCTTGGTCTGGCTCATTTGCAGTTCTCTTC
CAGCAGTTCCAGTTCGCGGGCCGGCAGCCAGCCCGTCGCGCCATTGGCGCGCTCGGACCA
CCACCACCCGCCGTGTTCGTGATGAAGCTTCACCATCTCGCCGCTTTCCACATCCAGCTC
GCGGGCGTCGTAGTCGCACAGCGCTTCGGCGCGACCCTCGTCCAGCAGCTGCAACCAGGC
GATGGGCGCCCATCCAGCGCGCCCATCGTTGGTGCGTACCCAGGCAAACGCCGGCCATTC
CTCGTCACGGACACCTACTTCGACGATCTGGCCGGTGCGGAACCGGAGCGGGTTGGGATA
CTGGCTGCGGTAAGCCCCCAGAAGGCGGGCCCGCATGTCAGCCGGCCGCCACCGCGCGCT
TGGCCGCAGCCACGATCCGCTCAACGCTCGGCAGGTACTTCATTTCCAGGCGGAACAGCG
GAATGTGGGTGTCGTAGCCAGTGACGCGCTCGACCGGTGCCAGCAGGTCGTAGATCGATT
CCTCGGCCAGGCGCGCGGCGATCTCGGCGCCGAAGCCCGCGGTCTTCGGGGCCTCCTGCA
CGATCACGCAGCGGCCGGTCTTGGCCACCGATTCGGCGATGGTGGCGAAGTCCAGCGGAC
GCAGCGTGGCCACGTCGATGACTTCGGCACTGATGCCTTCGCCGGCCAGCTTGTCCGCCG
CTTCCAGCGCTTCCTTCACCTGCGCGCCCCAGGTCACCAGGGTCACGTCGGTGCCGTCGC
GCAGCACGAAGCAGACGTCCAGCGGCAAGGCTTCGCCGTCGTTGACGACCACTTCCTTGT
ACTGGCGGTAGATGCGCTTGGGCTCCATGTAGATCACCGGATCCGGCTCGCGGATCGCGG
CCAGCAGCAGGCCATAGGCACGCTGCGGCGACGACGGCAGCACCACGCGCAGGCCCGGCA
CGTTGGTGAAGATCGCCTCGTTGGCTTCGCTGTGGTGTTCCGGCGCGCGGATGCCACCGC
CCCACGGCACGCGCAGCACCATCGGGCAGTGCAGGCGGCCACGCGTGCGGTAACGCAGGC
GTGCCGCGTGGCAGACGATATGGTCGACCATCGGGTACATGAAGCCGTCGAACTGGGCTT
CGGCCACCGGCTTCATGCCCTGTGCGGCCAGGCCGATGGTCAGGCCGGCGATGGTGGTTT
CGTCCAGCGGGGTATCGAGGATGCGGTCCGAGCCGAAGCGCTGCTGCAGCCCGGCGGTGG
CGCGGAACACGCCGCCGTTGACGCCCACGTCCTCGCCCAGCACCAGCACCGACGGGTCGT
GTTCCAGCTCCCAGGCCAGCGCCTGGGTGATGGCTTCGATGAGGGTGATCGGGGTGGTGG
TCATGCTCTCTTCTCCGCGCGCGACCGCAGCGCTGTCGGCGGCGTTGGTGTGCGCGCCGG
GCGCGCCGTTCTTGATCTCATCCATGGCGCTTCTCCAGGGCGATCGCCTGGGCACGCTGG
GCCAGCAGGTCCGGCGGCGGATCGGCATACAGGAAGTCGAACATCGCCTCGACCGGCTGC
ACCGGCGTGTTGAGGTACAGGTTCACTTCCTCGTCCACGCGCTTGCCGCACTCGGCGACC
CAGGCGCTTTCCTCATCCTCGCTCCATACACCGGCGTTGATCAGGTACTTGCGCAGGCGC
AGCATCGGCTCGCGCTGCCAGGCATCCTTCACTTCAGCATCGTCGCGGTAGCGGCGCGCG
TCATCGGCGGTGGTGTGGTCGGACAGGCGGTAAGTCATCAGTTCCAGCACGGTGCCACCG
TCGCCGGCCAGCGCACGTTCGCGCGCCTGCTCCATGGCAGCCAGCACGGCGATCAGGTCG
TTGCCGTCCACCTGCAGGCAGTGCAGGCCGCCAGCCAGGCCCTTCTGCGCCAGCGTTTCG
GCACCGGTCTGGGCCGAACGCGGGACCGAGATGGCCCAGCCGTTGTTGACGATGCACAGG
ATCAGCGGGAGCTTGTAGGCGCCGGCCGAATTCAGTGCCGCGTAGAAGTCGGTCTTGGAG
CTGCCGCCGTCGCCGCACACCGCCACGGCGATCTGCGGTTCCTTGTTGAGCTTGAACTTC
AGCGCGGCGCCTGCGGCATGCAGGCACTGGGTGGAGATCGGCACGCAGAACGGGAAGTCC
TTGGCCGCGTTGCCGCCGTAATCGTTGCCGCGTTCGTCGCCGCCCCAGTACATCAGCACG
TCGTGCGGGCGCACGCCACGCATGAACATCGCGCCATACTCGCGGTACGAAGGCGCGAAC
ACGTCGTCCTTCTGCATCGCCGCGCCGATACCCACGTGCGCGGCTTCGTGGCCCAGGCAG
GCGGCATAGGTGCCCAGCTTGCCGGTGCGCTGCAGTGCGATGGATTTGCTGTCGAACGTA
CGTACGAACAGCATCTGCTTGAACAGCGGTACCAGGACCTGGGGGTCGCGCAGCGACGCG
GGCAGGTCATCGCGGACGAGTTTGCCGTCCGTGTCCAGGTACTGCAGGTATTCGATCTTG
AATTCAGCGGCAACCGTCATTGCGTACTGCACCTTCGACAGAGAAGTTACAAATGATATG
AATCGCCATGTTAAGGAACGCGTACGGAATAGCCTTCCTGCGCCGCAACACGGCAACGTC
CTGTTTTACCCCTGCCGGCGGGTGGGGGGCCAATAACAACAACGTATTCAGTCGTTGCTG
CAAAGCATCAGAATACGCCTCTGGCTGACTGCTGGCGCAACGACCCGATCGGTTCCACGC
GCAGGCCCCGCATCGGCCAATGCTCCACGGGGCACCGCACGCCCCGGTATGGACCCGGCG
GCTGCCAGCGCGGCGGCAACGCGCTACCCTTGCCGCCCCCGATCTGGTCCCGCCCATGTC
CGTCGACAACAACCAACGCGATCTCGAAGCCGGCATCCACACCGACCTGCAGGGACGCCT
GACCTACGGCGGCTACCTGCGGCTGGACCAGCTGCTCAGCGCGCAGCAGCCGCTGTCCAA
CCCGCCGCACCACGATGAGATGCTCTTCATCATCCAGCACCAGACCTCGGAGCTGTGGCT
GAAGCTGCTCGGCCACGAACTGCGTGCGGCGATCGGCTTCCTGCAGCGCGATGAAGTCTG
GCAGTGCCGCAAGGTGCTGGCGCGCAGCAAGCAGGTGCTGCGCCAGCTGACCGAGCAGTG
GTCGGTGCTGGAAACGCTGACCCCGTCCGAATACATGGGTTTCCGCGACGTGCTGGGGCC
GTCTTCGGGCTTCCAGTCGCTGCAGTACCGCTACATCGAGTTCCTGCTGGGCAACAAGAA
CGCGCAGATGCTGCAGGTGTTCGAGCACGACCCGGCCGGGCAGGCGCAGCTGCGCATCGT
GCTGGAGGCGCCGAGCCTGTACGAGGAATTCCTGAAGTACCTGGCCCGCTTCGGCCATGC
CGTGCCGGCGGTCTACGAGGCCCACGACTGGACCCAGCCGCACGTGGCTGACGACGCATT
GCAGCCGGTCTTCGAACGCATCTACCAGGACACCGACCGCTACTGGCGCGAGTACGCGCT
GTGCGAGGACCTGGTGGACCTGGAGACCGCCTTCCAGCTGTGGCGATTCCGACACATGCG
CACGGTGATGCGCGTGATCGGCTTCAAGCGCGGCACCGGCGGCTCGTCCGGCGTGGGCTT
CCTCGCCAAGGCGCTGGAGCTGACCTTCTTCCCCGAACTGTTCCAGGTGCGCACCAGCCT
GCAGGCGGCACCCCCGGCAGAACTGGGCTGACCCCCATTCAGCTTGGACCCCGGCCATTG
GCTGGATCGTTTCAGATGCAAGTTCAGCGAGCAGGCTGGCACCTGCCCCAAACGGCGTGT
ATTTGACGTGAACGGCAGAAGTCGGTGATCCTCGCGCGTTGCTCCAACTGCACAGCGGAC
GTGCTCGTCATCCACCGAACCAGGAAATCCGCATGAGCGTAAACGCCACTGCGAACACCC
CAGAGCCGGCGCTGCCGGACTTCAAGACCACGCTGGGCCACCCGCGCCCGTTGTGGATGC
TGTTCATGACCGAGTTCTGGGAGCGCTTTGCGTTCTACGGCATCCGCTGGGCGTTGGTGC
TGTACATCGTCGCCCAGTTCTACAACGGCAGCGCTGCCGGTGAAGGCGACGCCAGCCGCA
TCTATGGCGCCTACCTGGCCCTGGTATACGCCGCGGCGATCTTCGGTGGCTACGTGGCCG
ACCGGGTACTGGGCTACCAGCGCTCGATCCTGACCGGCGCGATCATCATGGCCGCCGGCC
TGTTCATGATCTCGCTGCCGCAGGAGCACATCTTCAAGCTTGGCCTGGCCACGATCATCG
TAGGCAACGGCCTGTTCAAGCCCAACATCTCGACCATGGTCGGCAAGCTGTACGGCCTGA
AGGACGAGCGCCGCGACTCCGGCTTCACCATCTTCTACATGGGCATCAACATCGGCGCGA
TGATCGCCCCGGTGCTGACCGAGTACCTGGCCCGCAAGGTGTTCGGTACCGACGCGATGC
CGTCCTACAAGGTCGTGTTCATCGCCTCGGGCGTGGGCATGCTGATCTCGCTGGTGTGGT
TCTACATCGGTCGCGCCGGCCTGAAGGGCATCGGTGCACCGCCGGCCGGCGCTGAAGGCT
TCGGCCGCATCATCATGGTGCTGGCCGGTGCCGTGGTCGCCATCCCGGTGGCGTACTTCC
TGCTGGCTACCGGCGCCACCGCGCTGGCCTGGATCCTGGGTGCGATGTTCACCGCGCTGG
CCATCCTGCTGCTGGTCGAGGGCGTCCGCGAAGGCAAGGTGCAGCGCGACCGCGTGATCG
CCATGCTGATCATCTTCGCCTTCAACGTGATGTTCTGGATGTTCTTCGAACAGGCCGGCA
GCTCGTTCACCTTCCTGGCCGAGAACATCGTCAACCGCCAGTTCGGTGACTGGACCTTCC
CGACCGCGTGGTTCCAGTCGGTCAACTCGGTGGCGATCATCACCCTGGCCCCGGTCATTG
CCTGGATCTGGGTGGCCATGGGCCGCGCCAATCCGTCCATCCCGCGCAAGTTCGGCCTGG
GCCTGCTGTTCAACGGCGCCGCCTTCGCCCTGCTGATGTTCGCCCTGTCGCAGATGGTCG
TTGACGGCAAGATCCCGTTCTGGACCCTGTTCATGGTCTACGTCATCCAGTCGGTGGGTG
AGCTGTGCCTGTCGCCGATCGGCCTGTCGATGGTGACCAAGCTGGCCCCGGTGCGCCTGG
TCGGCTTCGGCATGGGTGGCTGGTTCCTGTCCACCGGCATCGGCAACAACCTGTCGGGCA
TCTTCGCCGGCGTGGTCAGTGGTGAAGGCGGCATGACGGTCGAGTCGGCCCTGAAGGGGT
ATACCTTCGGGTTCTGGGCCCTGATCGGCTCCGGCGTGGTGCTGTTCCTGATCGCCCCGC
TGATCAACAAGCTGATGCACGGCGTCAAGTAATGATGAGAGGGTAGAAGGCATGCGCAGC
AAGCTCGGTGGTGCAATGGTGGTGGTCTGTGCGGCGCTGATCGGCGCCTGTTCGCAACCG
CAACCGCCTGCCGCCGCCGAGCCCACGCAGCCCCTGGATACCCGACCCACCGAGCCACCG
GTTGCTGACCCCAGCGAACCGGTGGCCTCGGGCAACACCCCGGTGGCGGCGGACATCGCC
GCCATCGCCGGGCTCGGCGCGCAGTTCGACCCGGCCCGCAACCCCGCCGACGACCTGGCC
ACCGCCAAGGTGGAAGCCCAGCGTGGCAAGAAGCGGATCCTGCTGGAGGTCGGCAACGCC
GCCTGTGAGCGCTGCCGGGCGCTGGACGACGTGGTGGAAGGCAACGGCGACCTGCGTCGC
TTCCGCGATGCCCACTACGTGTGGGTGAAGGTCAACGCCAGCGACGAGCAGCCCAACACC
GCCTTCTTCGCCCAGTACCCGGTGATGGCTCGCGACTACCCGTACCTGCTGGTGCTCGAT
GCAGATGGCGGCCTGCTGGTATCGCAGGCCACCGGCGAGCTGCGCAGGGGCGAGGCGTTC
CAGCCTGCGCGGGTGAGTGCCTTCCTCAAGCAGTGGGCGCCTGACAAACCGGAATAGGGT
AGTGCCGGCCGCTGGCCGGCATGCTCTGGTGGGTGCCGACCGCTGACCGCCCACCCCGGT
GGGTGCCGACCGTTGGTCGGCACTGAGGCGCATCCACGCCTGGCGCGGATCTACTGCGCG
CACCGTCACACTCTCTGAATCGGCGTCTCAACTTCACCGTGAGCACGCCGTTACCGGCAA
GGACCTCAGTCGACATCCCGTCGATGCAACCTTCCGGAACGCCCATGCACAGCGACCACG
CCGAACGATTGCCCGAACCCGCCAGCGACCTGGCCGAGGGTGGGGCAGGCGAGGGCGTGA
CCCTGCCGCCGCAGGAAGCGCTGCTGGATGACGCCGGTACCGGAGAGGACAGCGTCGACC
TGGCGCCGCCACGCCATCGCCTGCCGCAGATCGCGCTGCCCGACAACGTCGTGCTGAAGG
GGGCGGTGCAGAAGCTGGTCGAGCAGAAGTCCCGGCTTGATGCGCTGGCCGCCGAAGGCC
AGCTGGCCGGGCTGCTGCCGCCCGAATGGCAGGGCCACGGCGCGCGCGCGATCGAGCTGT
CCACCTTCATCCAGGGCGTGCTGCCCTTCCTGCAGACCGGCGAGCGTGGCGAGACCGCCC
CCGCGCGACTGCCGGTGCGCCATGTGTTGGGTGACGACAGCCGCTGGGGCCTGGACGATG
TGGCCGAACCGAAATCACTGGCGTGGTATCTGGCCAGTGACGAGCGCGCCACGGCCGGCA
GCAAGGACGTCGCCGAGGCATATCTGGTGGGCGCACTGGGCCTGGCGTGGATGCAGGAAG
GTCGCAGCCGCCCCGGCTTCCTGCGCGCGATGGGCCAGGACAGCCTGGCCGCGCGGGTGA
CCATGCTCGGCTATCCGCCGGCCAACGAACTGGCGCTGTACAGCGTCACTGCGCACGGCC
AGCCGCAGATCTGGTGCGTGCACGGGCGCCGCCGCATGCGCCCGCTGGTGGCGCCGTGGT
TGAGCGTGCCGCTGCTGACCGCCTACGGCGTGCCGGCGCCGGTTGCGTGGCCGTCCAGCT
TCCCGCCGGTGGAAGCGGTGGCCGAGCTGCTGGCGACCGCCCGCCTGGGGCGCGCGCTGC
CGGAAGTGGACCTGGCCAAGGCCGTGGCGAAGATCGCCGAGGACGCCGCCTCTGACGCCT
GGCAGCCGGTCAGCCTGCTGCAGCTCAACACCTGGTCACCGCGCTGGCACTTCTTCCTGG
GCACCTTCGTCGGCCTGCCGTCGTTGCTGCTGGTGGCGGCGGCGCTGGCGCTGCCGGGGG
CGGTCGAAGCAGCGACGGTGGCCGCCTCGCTGGGCTTCGCCGGCGGCGCCATCGCAGCAC
TGGCCGTGCCGTGGATCCACGCACGCCGCAAGCACCTCAGCTGAAAAAAGGGGACGGAGG
GGATTAAGCCGCAATCAGCACAGGTGTGCCTGATGCGACTTAATCCCCTCCGTCCCCTTT
TCTTTCAGACGCCTTCGCCCATCCGCTCCAGGCCTTCGCCGGCCAGGCGCAGGATCAGCT
TTTCCAGCACCTGCTCTTCCTCTTCGCTCAGCACCGACATCAGCTTGCGGGTGATCTCGA
TCACCATCGGCGCGATGGTCTCGTACACCTCGAAACCGGCGGCCGACAGCGCCAGCACCG
AGCGGCGGCGATCGTCGCCGTGGGTCTCGCGCTTGATGAAGCCGCGCTCCAGCAGGCGGG
CCACGGCGCGGCTGACCGCCACCTTGTCCATCGCCGTGCGGTCGGAGACCTCGCTGGCCG
AGGAGCCCGGGTACAGCGCCAGGATGGTGATGACCCGCCACTCGGGGATCGCCAGACCGT
AACGATCGCCGTACAGCTTGGCGATGTTGCCGCTGACCCGGTTGGACAGCACGCTCAGCC
GGTACGGCAGGAACTGTTCCAGGTCGAGCAGGACGTGCGAGGCACGCAGGCGGGTCGAAA
CGGGATCGGCGGGGCTCATGTTGCGGTGCACCTTGCTGGTGGTTTCAAGTGTAACTATAA
GGGGTGGGTCCAGACCCTGCATTCTCGCCGGGTCCCTACCTGCCCGCACCTGGTTTGTAC
CGATGCGGTACCGATTCGGAGCCACGCCATGAATACCGCAGTCCCGACCGCCTCGCATCC
CAACCCCGGCATGCAGGTCACCACCTTCGAGAACCCGATGGGCATCGACGGCTTCGAGTT
CGTCGAATTCGCCGCCCCGGCCGGCCGTGGCCAGGAGCTGCACGAGTACTTCCGGAAGAT
GGGCTTCAGCGCGGTGCTCAAGCACAAGCAGCGTCCGATTACCGTCTATCGCCAGGGCGA
CGTCAACTTCCTGGTCAACGAAGACCCCGATTCGTTCGCCGCCGACTTCGCCGAAAAGCA
CGGCCCGTGCGCCTGTGGCTTCGCCATCCGCTTCAAGAAGCCGGGCCAGGAGGTCTACCA
GACCGCGCTGGGCAACGGCGCCGAAGCCATCGCCTTCAAGCCGGACAGCAAGGCGGTCAG
CGCGCCGGTCATCAAGGGCATCGGCGACTGCATGCTGTACCTGGTCGACCGCTATGGCAG
CGCCGGCAGCATCTACGACGGCGACTACGAGCCGATCGCAGGGGCCGACCTGCACCCGTT
CGGCTTCGGCCTGACCTTCATCGACCACCTGACCCACAACCTGTACTTCGGCAACATGCA
GCAGTGGTCGGACTACTACGAGCGCCTGTTCAACTTCCGCGAGATCCGCTACTTCGACAT
CAAGGGCCTGAAGACCGGCCTGGTGTCCAAGGCGATGACCGCACCGGACGGCATCGTGCG
CATCCCGCTGAACGAATCGTCCGACCCGAAGAGCCAGATCAACGAGTACCTGGACGCGTA
CAAGGGCGAGGGCATCCAGCACATCGCCTGCTTCACCGAGAACATCTACGAGACCGTCGA
AGCGATGCGCGCGCAGGGCGTGGATTTCCTCGACACGCCGGAAACCTATTTCGACGTGAT
CGACCAGCGCGTGCCGAACCACGGTGAAGACGTGGCGCGCCTGGCCAGGAACAAGATCCT
GATCGACGCCGATCCGGAAACCCACCAGCGCAAGCTGCTGCAGATCTTCACCCAGAACTG
CATTGGCCCGATCTTCTTCGAGATCATCCAGCGCAAGGGCAACGAAGGCTTCGGCGAAGG
CAACTTCACCGCGCTGTTTGAAAGCATCGAGCGCGACCAGATCCGCCGCGGCGTGCTGTA
AGGTCCGCAGGCAATGTCGGCGTCCCGCCGGCATTGCCTGTCCGAATGGTAGTGCCGGCC
GCTGGCCGGCAATCTCTGGAGTTCCCATGTCCCCCGCCATCACCGCCCGCGGCTACCAGT
CCGGCTTCGGCAACGAATTCGCCACCGAGGCCGTCGCCGGCGCGCTGCCGGTCGGGCAGA
ACTCACCGCAGAAGGTGGCCCACGGCCTGTACGCCGAACAGCTGACCGGCACCGCCTTCA
CCGCGCCGCGCGGCAGCAATCGCCGCAGCTGGCTGTACCGGATCCGCCCGGCCGTGACCC
ATGGCGAGTTCACTCCGTTCGCGCAGTCGCAGCTGCAGTGTGATTTCGGCGCACAGCCGG
CTTCACCGAACCAGCTGCGCTGGAGCCCGCTGCCGCTGCCGGAGCTGCCGACCGACTTTG
TCGAAGGCCTGTACACGATGGGTGGCAACGGCTCGCCCGACGCGCATGCCGGCGTGGGCA
TCCACCTTTACGCTGCCAACCGCGACATGGTCGGTCGCTACTTCTACGACGCCGACGGTG
AACTGCTGATCGTGCCGCAGCTGGGCGCACTGCGCCTGCTGACCGAGCTGGGCGTGATCG
AGATCGAGCCGCAGCAGATCGCGGTGATCCCGCGCGGCGTGCGGTTCCGCGTGGAACTTC
CCGATGGCCCGAGCCGCGGCTACATCTGCGAGAACTACGGCGCGCTGCTGAAGCTGCCCG
ACCTTGGCCCGATCGGTTCCAACGGCCTGGCCAACCCGCGTGACTTCGAGACCCCGCACG
CGGCGTTCGAGGATGTCGATGGCGATTTCGAACTGATCGCCAAGTTCGAGGGCCGCCTGT
GGCGCGCGCCGATCGACCATTCGCCGCTGGACGTGGTGGCCTGGCACGGCAATTACGCGC
CATACCGCTACGACCTGCGTCGCTTCAACGCCATCGGTTCGATCAGCTACGACCATCCGG
ACCCGTCGATCTTCCTGGTGCTGCATTCGCCCAGCGACACACCCGGCACCAGCAACATGG
ACTTCGCGATCTTCCCGCCGCGCTGGCTGGTGGCGCAGAACACGTTCCGCCCGCCGTGGT
TCCACCGCAACATCGCCAGCGAGTTCATGGGCCTGGTGCATGGCGCCTACGACGCCAAGG
CCGAAGGCTTCGTGCCGGGTGGCGCATCGCTGCACAACTGCATGAGCGGTCATGGCCCGG
ATGCGCCGACCTTCGACAAGGCCTCCAATGCCGATCTGTCCAAGGCCGATGTGATCAAGG
ACACGATGGCCTTCATGTTCGAGACCCGCGCGGTGATCCGTCCGACCGCGCAGGCGCTGG
CCGCCGGCCATCGCCAGGGCGATTACCAGCAGTGCTGGAACGGCCTGCGCAACAACTACC
GCTGACCCGAAAAAGGGGACGGAGGGGATTAAGCCGCAATCAGCACACGTGTGCCTGAAA
CGACTTAATCCCCTCCGTCCCCTTTTTCTTCAGGCGGCCTCGGTGAACGCGTCGCAATGC
TCCAGCGGCAGCGCTTCCAGCAGGCGTTGCCGCACACGCTGGCAATAACCCTCCGAGGTC
AGCCCGGGCAGCATCTGCATCGCCGAGTGCAGCACCTGCAGTACTTCACTTTCGGCGCGC
GCCTGCTGCAGGTCGCGGAACAGCGCCGCCGCCTGCGGGTGGCGCTGCATTTCCAGGATG
CCCAGTACATAGATGCGCGCGGCCACCAGCGAGCGGCGGCGCTCGCTGCCGGTTGCGGGT
GCAGCCGGTGCCGCCGCCGGCGTGGCGGGTGCCGGTGCTGCCGCGTCTGCGGGTGGTGGC
GGTGCGGCTGTGGCGCCGGTACCGGTGCTCAGGTAGCCGGCCTGCACCAGCTGGATGACC
ATGGCGGGCGCGTCCTGGCCGAGCAGGCCGGTCAGATCGGCGATGCTGCGCTGGCCGTCG
CACAGGATCAGCAGCCGCCGCTGGCGCATGTCCAGCGGCGCGCGATGGGCCTGCAGCGCG
GTTCGGGCGAGTTCGGTCTTGCGCGGTTGCATGGAAGGGACAGCCAAGTCGGTGCACGCC
GAGCCTGAACGAAGGCGATGAAACCGCGATGACAATGCAGCGCCTGCACACGGGATGGGC
TAGCGTGCAGCCATCTTCGTGCCAGGGAACCGCACCGATGAAGCACCTTCCGCTTGCTGG
TCTGTTGCTCCTTTCGCTCACCGCCTGCAGTGCTGGCCCCGACAAGCAGGGGGCGGCCGG
CAGTGGCAGCGACACCCCGGCCGAAACCGCCTCGGCGACCGGGCCCGCGCAGTCGGCGGA
TCCCGACCTGGCCGCCCGCCCGGCCAACGACCTCCGCAAGGACAGTCCGGCGCGCCTGGA
CGGCTTCGGCGGTGCAACGCTGGGCGCCGGCATCGCCGAGGTCCGCAGCGGCTTCGGCAC
GCCGCTGCAGGGACTGGGCACCGACGCCAATGGCAAGCCCCTGCCGGCCGACGACAGCAA
CGACGGCTGCTACTTCCTGCGTCCGCAGGGCGCCGAAGACCCTCGCCTGATGATCGAGGC
ACGCAAGCTGGTGCGCTATGACGTGCGCAGTGCGGCGATCGTCGCCCCGGGCGGCGGCAA
GGTCGGCATGACCCTGGGCGAGCTGCAGGTGCTGTACCCAGAGCGCGCGGACGTCGGTCC
TGACAAGTACGACGAGAAAGCGCAGCACCTGCGCGTGCGGCCGGCGCAGGAAGGCGGGGC
GGTCATCGACTTCGCGCTCGGCGCCGATGGTCGGGTCAGCGCCTGGCGCGTCGGCCAGAC
CCCGCAGGTCGATTACGCCGAAGGCTGTGGCTGATCCTTGATCCACCGCCCAGCCATGCG
CTCGGGCCAAGCGTAGAATCGCGCCACCACTGCTGGGGAGTGCTCGATGATCGCCATTGC
CATTGCCTGGTTCCTGCTCGGCCTGCTGTTGCTGGCGCTGGGCGGGGATTCCATCGTCAA
GGCCGTGTCCGGCCTGGCCCAGCGCTTCGGGGCCAGCCCGTTCACTGCCGGGCTGCTGCT
GCTCGGGGTGACCACCTCGTTGCCGGAACTGGCGGTCAATGCGCGCGCGCTGGCGGTCGG
CCAACCGGAGCTGGCACTGGGCAATGCCGTGGGCAGCAGCATCGTCAACCTGGGCTTCAC
CCTGGCGGTGGCAGCCATCGCCGCGCCCCTGTTGCTGCGCGCGCGCCTGCAGACGGTGCT
GTGGTGGTCGCTGCTGGTGGCCGGCGTGCTGCTGGTCCTGTTCGGGCTGGATGGTCGCCT
GGCGCGCTGGGAAGGCGGCGTGCTGGTGGCAGGCTTCATCGTCATGCAGGTGCTGCTGCT
GCGCCGCGGCCGCGTTGAGCGTGCCGAGGTGCAGGCGGCCATCGCCGAGTCCGCCCTGAG
CCGCACCAGCCTGCCGTTGAACGTGCTGCGGGTGCTGATCGCAGCGCTGACGCTGTACTG
GGGCGCGCGCCTGGTCGTGGGCGCCGCCGCTGACTTCGGTGCCGCGCTGGGCTGGACACC
GCTGCTGGTCGGCCTGCTGCCGGTGGCGATCGGCACCGCACTGCCGGAGGTGGCAACCGC
AATTGCTGCCGCGCGTCGCGGCCACGGCGACATGGTGCTTGGCCACGTGCTGGGCTCCAG
CGTGGTCAACCTGCTGCTGGTGATCGGGGCGATGGCGGTATTGCAGCCGTTGGCGTTGCC
GGCCTCGTTCGTGCGCCTGGAACTGCCGGCACTGCTGGCGTTCGCCCTGGTGCTGTACCC
GATGCTGCGTGGCGATCTGAAGATCAGCCGCAGTGAAGGCGGAATCCTGCTGGTCGCGTT
CGCCGGCTGGTTCGTGCTGGAGCTGCTGCTGGTCGGCGCGGCATGAGGTAGTTCCGGCCG
CTGGCCGGTAACCTCACTGCCTCTGACGGAACCCTTGCCACTGCCGGCCAGCGGCCGGCA
CTACCGGTTCTGCGTGGCTTCCTCTTCCCGCGCCGGTTCCGGCGGCGGAAGCTGTTCCTC
GGCAGCCGGCTCGTTGCCCGGCAGGCTGGGACGGGTTTCCATCAGCAGCGACAGCGCCGC
CTTGGCCATCATGTGGGCGCTGATCGGCGCGGTGATGAACAGGAATACGGTGATCAGCAG
CTCGCGCGGCTGCGGGTCCTGGCCCAGGAAGATGTGGTAGCAGACCGAGCACACCAGCAC
GCAGCCCACGCCCAGCGTGCTGGCCTTGGTCGGCGCGTGCAGGCGCTTGAAGAACGTGGA
CAGCTTCACCAGCCCCAGTGCGCCGACCAGGATGAAGAAGCAGCCGAACAGCAGCAGGAT
CGACAGGCCGATCTGGATCGCGGTGATCATTCGACGATGTCCCGGCGCAGCACGAACTTG
CTCAGCACCACGGTGCTGCCGAAGCCGAGCATGGCGATGACCAGTGCGGCTTCGAAGTAG
ATCGCGGAGTTGAGGTACATGCCGAACAGCATCAGCTCGGCAATGGCGGTCACCGACAAC
GTGTCCAGTGCGAGGATGCGGTCGGGCACGGTCGGTCCGCACAGCAGGCGCCAGGTGGCC
AGCAGCATGGCCAGGCCGACCACGTGCATGCACACCACCAGCGTGGTCTGGATGATCTGG
AATCCAGTCATGGGAAGATCTCCATCAACGGCGCCTCGTAGCGGCGCTTGATCGTATCGA
TCAGGTCCTGTGGGTCCTCCAGGTGCAGCACGTGCACCAGCAGGAACTTGCGGTCGTCGC
TGAGCGCGGCCGAGACCGTGCCCGGGGTCAGCGTGATCATGCTGGTCAGCGCCGCGATGC
CGTGGATGTTGGCGATGTCCAGCGGCAGCCAGATGAAACCGGGGTGAATCTTCTTCTCCG
GGCCCAGCACCTGCAGGGCCACGCGGATGTTGGACATCAGGATGTCCCACAGGGTCACGC
ATACCAGCTTGGGCAGCGGCCGCAACGTGCCGATGCGCGCGAACTCGCGGTCCAGGCGTG
CGGCGAACAGCGGCACCACCACGCCCAGCACCAGCCCCAGCACGATCTGGCCGAGGGTGA
AGCTGTCGGACATCAGCAGCCAGAATGCCACCACCATGATGCTGAGCATCGGCGAGGGAA
TCAGGCGACGGAACAGGGAGCGCTGGGCGGTCATGGCTGGCGGATCTCCGGTGCGGTCGC
GCGCAGCTGCTGCACGTACTCGCTGGGTTGCAGCAGCTGAGCGGCGGTGGCTTCGGTGTA
GCGCATCAACGGTGCAGCGGCCAGCGTCATCCCGATGCCGTAGGCCAGCAACAGGCAGGC
GGCGTAGAGCTCCACCCGGCGCAGAGGAGCCTTGCGCGGCTTCGGCGCCTCGGGATCGAC
AGGCGGCACGCGCCAGAACAGGCGGATGCCGCCGCGGGTCAGGCCCATGATCACCAGCAG
GCTGCTGACCAGCACCGCGGTCCAGACCGGAGCGGTGTACTGCGCCGGCATGCCGGCCAG
CAGTGCGGCCTTGGCCAGGAAACCGGACAGCGGTGGCAGGCCGGCCACCGACACCGCGCC
GATCAGGAACAGCACGGCGGGTGTCTCCTTGCCCGGCATCGGCGCGACCACTTCCTTGCG
GTCGCTGGCACCGCCGCGACGACGGCGGATCAGGTCGGCGATCAGGAACAGCGCGGCGGC
GACGAAGCTGCTGTGCGGCAGGTAGTACAGGCCGGCCGACAGCACCTGCGGTGTGCCGAC
CGAGAAGGCGATGAACAGCGTGGCTGCCGACACGATCACCAGGTAGGAGATCAGCACGCG
CAGGCGGGTCGCGGCGAGGGCGCCCAGGCCGCCCAGCACCAGCGTCGCCACACCGGCCCA
CAGCAGCCAGTCACGGCCGTAGCCGGCCATCGCGCCGGCATCGTCGCCGAACCACAGCAT
CTGGATGCGCAGCACCGAGTACAGGCCGACCTTGGTCATGATCGCGAACAGCGCAGCCAC
CGCCGCCGGTGCGCGCGAATAAGCTTCCGGCAGCCACAGGTACAGCGGCATCAGGGCGGC
CTTGGCGCAGAACACCAGCAGCAACAGGCCCATCGTCGCCTTCACCAGGGTCAGCTGCGC
CGGCGGTACCTCGGCGATGCGCTGCGACAGCTCGGCCATGTTCAGCGAACCCAGCGTGGC
GTACAGCAGGCCCAGCGCGATCAGGAACAGGGTCGAGGCGGTGACGTTGAACACCACGTA
GTGCAGGCCGATGCGCATGCGCAGGCCACGGCCACCACTGAGCAGCAGGCCGTAGGAGGC
GATCAGCATCACCTCGAAGAACACGAACAGGTTGAAGATGTCGCCGGTCAGGAACGCACC
GTTGAGGCCGACCAGCTGGAACTGGAACAGCGCATGGAAGTGCGGTGCGCGGCGGTCCCA
GCCCGAACAGGCGTGCAGCAGGCAGGGAATGGCCAGCAGCAGGGTGGTCAGCAGCATCCA
CGCCGACAGCCGGTCGGCCACCAGCGCGATGCCCAGCCGCGACGGCCAGTCGCCCAGCAG
GTAGACGTTGATATCACCGCCCGCGGTCGACGCGAACAGCAGGCCCACCGCCAGCGCCAG
CGCCGACAGCGCGGTCCAGGCCACCGCGCGCTGCACCCTGGGGCCATAGCGGCGGTGTTC
GACGAACAGCGACAGTGCCGCACCCAGCAGCGGAATCAGGATCGGCAGGATCACCAGATG
GTTCATGCGCGGTCCTCGCCCTGCCGTGGCGGCACGCGCTCATCCTGCAGGTCGTCATCC
GGCTCGTGGGCGTCCACATGGTCGCTGTGGTTGTCGCTGCGGCTGCGCATGGCCAGCACG
ATGCTCACCGCGGTCATCGCGAAGGCGATCACGATCGCGGTCAACACCAGCGCCTGCGGC
AGCGGGTCGGTGTAGTTGCCCAGGTGGCTGTCCACGCCTTCCTGCAGTACCGGCGCCTTG
CCCAGCACCACGCGGCCACCGGCGAAGATCAGCAGGTTGGTCGCATAGGACAGGAAGGTC
ATGCCGAGGATCACATCGAAGCTGCGCGCACGCAGCAGCAGGTAGATGCCGATGGCGGTC
AGCACGCCGATCGCGGTAGCCAGGGCCAGTTCCATCAGTGCATCTCCCCGGTGCGTGCCG
AGCGGCGTTGCAGGTCGATCTCACCCTTGCGGGCGGTACGGGTACGCGATGGCTTGATCG
TGCCCATCATCGACAGCATCAGCATGGCACCGCCGAACACCACCAGATAGACGCCGATGT
CAAAACCAATCGCACTGGCCAGCGGCACGTCGCCGATCAGCGGCAGGTGCAGGTCGAGGT
GGCCGCTGGTCAGGAACGGCACGCCGAACAGCATCGACGCGCTGCCGCTGAGCAGGGCGA
TCAGCAGGCCCATGCCGATGCAGCGGATGTAGTCGAAGCCGAAGCGCGACTCCACCGACG
CAGTGCCCTGGATCACGTACTGGATCAGCAGCGGCACCGCCAGCACCAGGCCGGCGATGA
AGCCGCCACCCGGCGCGTTGTGGCCGCGCAGGAACAGGAAGATCGACACGGTCAGGGTCA
GCGGGAACATGATCTGGGCCAGGTCGGCCGGCACCGGCAGCTTGATCGGCGGGCCGGGCA
TGATCTGCTCCGGCGCCATCCGCGTGCGCCGCAGCAGGGCATGCACCACCAGCGCGGCGA
TGCCGAACACGGTGATCTCGCCGAAGGTATCGAAGCCGCGGAAGTCGACCAGGATCACGT
TGACCACGTTCTGGCCATAGGCCTCGGGCAGGGCACGGGCGAGCAGCTCGCCGGCCATGG
TGTTCGGCGGCAGGGTCATCGCGGAATAGGCCAAGGCGCCAAGTCCGGCACCGGCGATGA
TCGCGATCACCGCGTCACGGCGCTTGCGCCAGCGCGGCCGCTCCGGCCCGGACTGCGCAG
GCAGGTAGTTCATGCCCAGCAGCATCAGCACCAGGGTCACCATCTCCACCAGCAGCTGGG
TCAGGGCCAGGTCCGGCGCGGACAGGAACACGAAGGTCAGCGCCACCATCAGGCCGACGC
CGCCGACCAGCAGCACCGCCAGCAGGCGCTGCTTGTAGATACGCAGGGTAGCCACCGCGC
AGGCCATCATCACCAGCCACAGCGCCCAGCCCAGCAGCGGGATCGGCTGTGGCCTGGTCC
AGTTCGGCGAGGCGGGGTTGGCCACGAACGGCGCGGCGGCGGCCACGATCGCCACCAGCA
CCAGGCCCAGCAGCATGCGCTGAAGGCTGCCGTTGGCGATGCCGTTGGTCAGGCGCATGG
CCAGTGCGGAGATCGCGTCCAGCTGCGCATGGAACACATTGCGGCCAGTGCTGACGTTGG
TCACGGCGTGCAGGTTGATCAGCTTGCGCAGGCCGAAGTACAGCGCCACGCCGCCGATCA
CGCCGATCGCGCTCATCGCCAGCGGCAGGTTGAAGCCGTGCCATACCGCCAGGCTGTACT
CGGGCATGGCGTCGCCGAGGATCGAGGCCGCAGCGGCGTGCAGCACCGGCGCTACGGTCA
GTGCCGGTGCCACGCCCACCGCCACGCAGATCACCACCAGCAGTTCCACCGGCACCTTCA
TCCAGCGCGGCGGTTCGTGGGGCACGCGGTCCAGGTCGTGCGGGCCGGGGCCGAAGAAGG
TGTCGTGCACGAAGCGCAGGCTGTACGCCACCCCGAATACGCCCGCCAGCAACGCTGCGA
TCGACACCGCCGTGCGCATGATTCCCGGGCCGCCGGCCGTGATCGCTTCGGCGAACAGCA
TTTCCTTGGACAGGAAGCCATTGAGCAGGGGGATGCCAGCCATCGCCAGCGAGGCGATGA
TCGCCAGCGCGCTGGTGAACGGCATCAGCCTGCGCAGGCCTCCCAGCTTGCGCATGTCTC
GGGTACCGGTCTCGTGGTCGATGATGCCGGCGGCCATGAACAGCGAGGCCTTGAAGGTGG
CGTGGTTGAGGATGTGGAACACGCCGGCCACCACCGCCATCGGCGTGGACAGGCCGAACA
GCAGGGTGATCAGGCCCAGGTGGGAAATGGTCGAGTACGCCAGCAGGCCCTTCAGGTCAT
GCTGGAAGATCGCATTCCAGGCGCCGATCAGCAGGGTCAGTGCGCCGATGCCGCTGACCG
TGTAGAAGAACAGGTCGCTGCCGGCCAGTGCCGGATGCAGGCGCGCCAGCAGGAACACGC
CGGCCTTCACCATGGTGGCCGAGTGCAGGTAGGCCGAGACCGGGGTCGGCGCCGCCATCG
CGTGCGGCAGCCAGAAGTGGAACGGGAACTGCGCGCTCTTGGTGAAGATGCCGGCCAGTA
CCAGGAACAGGGCGTAGGGGTACAGCGCGCTGGCGCGGATCTGCTCGCCAGCAGCCAGCA
CCACGTCCAGATCGAAGCTGCCGACGATGCGGCCGATCAGCAGCACGCCACCGAGCAGGG
CCAGGCCACCGCCACCGGTGATCACCAGCGCCATGCGTGCGCCTTCGCGGGCGTCCTGGC
GGTGCGACCAGAAGCCGATCAGCAGGAACGAACTGATGCTGGTCATTTCCCAGAAGATCA
TCAGCAACAGCAGGTTGCCCGACAGCACCATGCCCAGCATGGCGCCCATGAACAGCAGCA
GGTAGCAGTAGAAGCGGTGCGCGTTGTCCTGCTGGCTCAGGTAGTAGCGCGCATACAGCA
CCACCAGCGCGCCGATGCCGAGCACCAGCCCGGCGAACATCCAGGCCAGCCCGTCCAGTC
GCAGGGTGAAGTCCAGCCCGAGCTGCGGCAGCCAGGGCACCAGGGTGCGGACCACCTGGC
CATCGAGCACCGACGGGGTCAGCCAGCCGAGGATGGCCAGCCCGCCCAACGGCGCCAGCG
CCGACAGCCAGGCGGCAGTCGAGCGCGAACTACGGGGGAAGGCCGCAACAGCCGCTGCCA
TCAGGAACGGCAGGGCCAGCAGCAGGGGCAGGCTGGGGAGCATGCAGGGAATCCATGATT
CACGAGCAGGTCAGGGAGGATAACAGGCTGCGAAATGTCGCCGAAACCCATCGAACAGCG
ATCAATTGCATGTAACGTTCGCTGATTCATTTTTTCTGCGATGCAACATCACATTCCTGC
ATCCCTTCCCTGGCTGCCCTCGGGGGACACCCTACGCCCACGCAGGGAGACCGCAGGCCC
TGTCGCACAGGGGCTGCCGTCGACGGGCGGGCAATGGGGAGCGGATCACCGGCGCAGGCT
GGCAGGGCTCCCGTGGACTACGGGTGACGGAATCCGCCCGTTCAGGAAACGACGGCCGCT
GTCGGCCGCCGCCAGGTCAGTAGCGCCAGTCCAGCTTGCGGTAGAACTTGGCCATCACCC
AGGCCGGGCCGATCAGCAGGTAGGTCAGGTCGGTCAGGAAGCTGGGCTTGCGGCCCTCGA
ATTTGTGGCCGATGAACTGCGCGATCCAGGCCGCCACGAACACGCCCACCGCCAGCCAGC
GCAGGGCCTGCAGGCCGATCTCGGCCTCCAGCAGCCGGCACAGGCAGCCGAACACGAAGA
ACTGGATGAGCATGCCGATGCCCAGCGGGCGCGACAACTTGTTGTAGAAGCACCACGCGC
TGAACATCGCCAACGCCGACCAGATGCCGTACTGGAACCAGGTGATCAGCGGCGGCAGGC
ACCACAGCAGGGCCACCACCGACCACAGGATCGCCGGGACCGCCACCACGTGGATGCGCT
GGTTGATCACATTGCGGTGGTCGTCGGAGTAGCTGGCGAAATAGCGGTCGATCGGCCGCG
CAAGCTGGGTGGATGTCTGCATGCTGCGTCGCTTCCTCGGGCAACGGTAGTGCCGGCCGC
TGGCCGGCACTCCAGAGCATAGCCGAGTTCGCGAGGTTGCCGGCCAGCGGCCGGCACTAC
CGCGATCAGAGCGCCCCCCGCCTTTCCGGCCGGGGGGACGCGGGGGGATCAGTCGACGCT
GATCCCGGCCAGGCGCTGCAGCGCCTCGGCGTACTTGGCGCGGGTGCGCTCGATGATCTC
GGCCGGGATGCTCGGGCCCGGGGCGGTCTTGCCCCAGTCCAGCGTCTCCAGGTAATCGCG
CACGAACTGCTTGTCGTAGCTCGGCGGGCTGGTGCCCACTTCGTATTCGTCGGCCGGCCA
GTAACGGGAGGAATCCGGCGTCAGCATCTCGTCCATGATGTACAGGCGGCCATCGGCGTC
GGTACCGAACTCGAACTTGGTATCGGCCAGGATGATGCCGCGCTCGCGGGCGTAATCGGC
CGCGAACTTGTAGATGCGCAGGGTGGCGTCGCGCACGCGCTCGGCCAGTTCCGCACCGAC
CTGCTTCACCATCGCATCGAAATCGATGTTCTCGTCATGGTCGCCGACGGCGGCCTTGGT
CGAGGGGGTGAAGATCGGCTCCGGCAGCTGCTCGGCCTGGCGCAGGCCGTCGGGCAGGTC
GATGCCGCTGACCTTGCCGGTGCGCTGGTAGTCCTTCCAGCCGCTGCCGATCAGGTAGCC
GCGGGCGATCGCTTCCACCGGCACCGGCTTCAGCTTGCGGGTGACCACCGCACGCTTGGC
GTACAGGGCTGGGTTCACGCCTTCGGGCAGCACGCTGGCCACGTCGATGCCGGTCAGGTG
GTTGGGCATCAGGTGCGCGGTCTTGGCGAACCAGAAGTTGGAGACCTGGCAGAGCATCTC
GCCCTTGCCCGGAATCGGGTCAGGCAGGACCACGTCGAACGCCGACAGGCGATCGGTGGC
GACCATCAGCAGGTACTCGCCCGGCGGGGTTCCGGCTGGCAGCCGCTCGCGCGGGATATC
GAACACATCACGCACCTTGCCGCGATGGCGCAAGGGCAGGCCGGGGAGATCGGATTGCAA
CAGCGTGGTTGGCACGGGCACTCCTGGGGCGTTGTCGATACGGCTGCTGCCCAACGGACC
CGGCGGGCCCGCTGACCAGCGGGCGGCCTAGTGTAAAGCGGTCCGGGCCCGCTGTGACGT
AAAATGAGCGTCCATTTCGTCGGTCGACCCCGGAGCGCCATGCGCTGGTACGGAAAACTG
CTCGGATTCATCGCCGGCGCCCTGCTGTTCCGGCCCAATCCGCTGTTCGGCGCGGTGGTC
GGCCTGTTGATCGGCCACGCCTTCGATTCGGACTGGTTCCGCCTGAACAAGGAGAACCCG
TACCGGGAGCTGGGGCTGACCTCCGAGGCCACCGATGCCGAGGTCGAGCGCGCCTACCGC
AAGCTGATCTCGCAGTACCACCCCGACAAGCTGGGCGGTGCCGCCCCCGAGCTGCAGCAG
CAGGCCGAGCAGAAGTCGCGGCGGATCAATGCCGCCTACGACCGCATCAAGACCCTGCGC
AAGCGCTGATTCCAGAGTCCCGCCTGCGGGCGGGAGAACCTTTTCCCCGTTCCGAAGGCC
CCGGCCATGTCCAACTGCCTCATCGCCCCCTCCATCCTGTCCGCCAACTTCGCCCGCCTC
GGCGAGGAAGTCGACAACGTCCTCGCCGCTGGCGCGGACTGGGTCCACTTCGACGTGATG
GACAACCACTACGTGCCGAACCTGACCATCGGCCCGATGGTCTGCCAGGCGCTGCGCAAG
CACGGCGTCACCGCGCCGATCGACGTGCACCTGATGGTCGAGCCGGTGGATCGCATCATC
CCGGACTTCGCCGAGGCCGGTGCCACCTACATCAGCTTCCACCCGGAGGCGAGCCGCCAC
GTGCACCGCACCCTCCAGCTGATCCGTTCGCTGGGCTGCAAGCCGGGCATCGTGCTCAAT
CCGGCCACTCCGGTGGACATCCTCGACTGGGTGCTGGATGACCTGGACCTGGTGCTGCTG
ATGTCGGTCAACCCGGGCTTCGGCGGCCAGGCCTTCATCCCCTCGGCGCTGGACAAGCTG
CGCGTGGTGCGCAAGATGATCGATGCCAGCGGCAAGGACATCCGCCTGGAGATCGATGGC
GGCGTGAAGGCCGACAACATCGGCGAGATCGCCGCTGCCGGCGCCGACACCTTCGTCGCC
GGTTCGGCCATCTTCAACGCCAGGACCAGCTACCAGGATGTGATCGCGCAGATGCGCGCC
AACGTCGCTGCGGCACGGGGCTGAGCCATGAGTACGGTGGCCGTGTTGAACATCCGCCCG
GCCACCGTCGCCGATGCGGGACTGATCCTGCATTTCATCCGCGAGCTGGCCATCTACGAG
AAGGCCGAGCATTCGGTGCAGACCGATGAGATCGGCATCGCCGAGAGCCTGTTTGGTCCC
GATGCCACGGCACGCGCACTGATCTGCGAAGCCGACGGCGAGGCCATCGGCTATGCGGTG
TATTTCTACAACTATTCCACCTGGCTGGGCCGCAAGGGCATCTACCTGGAAGACCTCTAC
GTCAGCCAGGAAAAGCGCGGTGCGGGCGCCGGCAAGGCACTGCTGAAGTACATCGCGCGC
CAGGCCGTGGCCGAGGGCTGCGGCCGTTTCGAATGGTCGGTGCTGGACTGGAACACCCCG
GCCATCGAGTTCTACACCGCTGCCGGTGCCAAACCGCAGGACGAGTGGACCGTGTACCGG
TTGCAGGGCCAGGCGCTGCACGATTTCGCCAACGGGTGAGATGACGTGCATCCACGCTTG
GCGTGGATCTACTGCTGGGCAAAAAAAAAGCCACGCCAATCACTGGCGTGGCCTCGCTGC
ATGCGTGGGAGGCTGATCCTGCCTCCATCCATCGTCCCTGCTATGGCCTTCCATTCTCCA
GCAACTGAATGACACCTGCGTGACATTCACCGCGGGCAAACAGCGCATTGCTAGCCTGTG
CCACCCCCTCCTGGAAGTACCGCATGACCACCCCGCGCTGGCGCCTGATCCTCAATGGCA
AATCCGCAGGCAACGAGGAACTGCGCGAGGCTGTCGGCCATTGGCGCGGGCAGGGCGTGC
AGCTGGACGTGCGGGTGACCTGGGAGGACGGTGACGCCGAACGCTACGTGGCCGAGGCCA
TCGATCATGGCGTGGACGTGATCGTTGCCGCCGGTGGCGATGGCACGCTCAGCGCGGTGG
CCGAAACCCTGGCGCATCGTGAGGAAGCGGCGGATGCGCTGCCCTCGCTGGCGCTGATCC
CGATGGGGACCGCCAACGATTTCGCCACGGCTGCGGGTATTCCGACCGAGCCTGAGGGCG
CGTTTGCGTTGATCGGACAAACCACGCCGCGTGCCATCGATCTGCTGCGCGTGGATGCCG
ATGGCACGCCCTGGTGGTGCGCCAACCTCGCCAGCGGTGGCTTCGGCACGCAGGTGACGG
TGGAGACCGATGCCGGCCTGAAGAAGATGCTGGGCGGGCTGGCCTATGTGATCACCGGCA
TCGCCAAGCTGGGCCGCATCGAGCCGATCACCGCGCGGCTGTCCGGCCCGGATTTCGCGT
GGGAAGGCGACTTCATCGCCCTGGGCATCGGCAATGGCCGGCAGGCCGGCGGTGGCCAGC
AGTTGTGCCCGCAGGCCGTGATCGACGATGGGCTGCTGGATGTCACCGTGCTTCCGGAAC
TGGAAGGTGAGGTCACCGCCACGCTCGGCCAGATGCTGAAGTCGGGCACCCAGGCGGCGC
TCGAACAGCTGGCCACGCGCGCGCGGCTGCCGTGGCTGCAGATCGACGCACCGAAGGCGC
TGACCCTCAACCTGGACGGCGAACCGGTGCAGGCCCGCCAGTTCCGCATCGCGTGCGTGC
CGGGCAGGGTGCGGATGCACCTGCCGACCGGATGCCCGTTGCTGGCCGGGTAGGGGGTAA
AGTCGACTGTTGGTCGACTGCTTTTCGTTCCGACGGCGTAAAACTCCGCGCTACGCGCGC
AAGTCGACCAACAGTCGACTCTACCGGTCCGCGCCACCGGTCCCCGCGGCCGGCCCCGCC
CGTCCCGTGGTTCAGTTTCCCAGGGTTCCCCTCCCGCCCCGGCTGCGATACAGTCAGGGG
GTGTCCAGCCTGACGACCCCGCATACCCTTTCTTCCGCACGCCGTTGGTGGCGATGGTGG
CCCGTTGCCGTCGTCCGCCCCCATAACGCTGTGTCCCGGAAGGAAAGTCGTCTTGAACTC
GCACGCTCAGTTTCAGCAGCAGGCCGCTGAAGGCCACACCCATATTCCCGTCGTCCGTGA
AGTGCTGTCCGACCTGGACACGCCGCTTTCGGTCTATCTGAAGCTCGCCGACGGCCCCAA
TACCTACCTGTTTGAATCCGTCGAAGGCGGCGAACGCTTTGGTCGTTACTCGATCATCGG
CCTGCCGGCGCGTCGCGTGTACGCCTTCCATGGCCACACGCTGACCGTGCGCGAAGACGG
CCAGGTGGTGGACACCCGCGAAGTGGCCGACCCGTTCGCCGAGGTCGAGGCGCTGCGCAG
CGCCCACTCGGTGCCGAAGCTGGAAGGCCTGCCGGGCTTCACCGGTGGCCTGGTCGGCTG
GTTCGGTTTCGAGTGCATCGGCTACATCGAGCCGCGCCTGGCCCCGCCGGCCGGCCGCGA
TGAGCTGGGCACGCCGGACATCCTGCTGCTGGACTCCAACGAGCTGGCGGTGTTCGACAA
TCTCAAGGGCCGGCTGTACCTGATCGTGCACGCCGACCCGCGGGTCGAGGGCGCTTTCGA
ACAGGCGCAGGCGCGCCTGGATACCCTGACTGCGAAGCTGCGTGCACCGGGTGCCGGCTA
TCCGGCGCCGCTCAACAGCGACGTGCTGGACGAGTCCGACTTCGTCTCCGGTTTCACCCG
CGAAGGGTTCGTCGATGCGGTCCAGCGCAGCAAGGAATACATCCGCGCCGGTGACATCTT
CCAGGTGGTGCTCAGCCAGCGCCTGAGCGTGCCGTTCAAGGCGCGCCCGGTGGATGTGTA
CCGCGCGCTGCGTGCACTGAACCCGTCGCCGTACATGTACTTCCTGGATGTCGGCGACCT
GCAGGTGGTCGGTTCATCGCCGGAAATCCTGGTACGCCTTCAGGATGGCGAAGTCACCGT
GCGCCCGATCGCCGGCACCCGCCCGCGTGGCGCCACGCCCGAGCTGGACCTGGCGCTGGA
AGCCGAGCTGCTGGCAGATCCGAAGGAACGCGCCGAGCACCTGATGCTGATCGACCTCGG
CCGCAACGATGCCGGCCGCGTCTCGAAGGCAGGTACCGTGGAGGTGGGCGAGCAGTTCGT
GATCGAACGCTACAGCCACGTGATGCACATCGTCAGCGAAGTGACCGGGCAGCTGCAGCC
GGGCCTGAGCTATGCCGACGTGCTGCGTGCCACCTTCCCTGCCGGCACGGTCAGCGGCGC
GCCGAAGATCCGCGCGCTGGAAGTGATCCGCGAGCTGGAACCGATCAAGCGCAATGTCTA
CGCCGGCAGCATCGGCTACATCGGCTGGCACGGCGATGCCGATACCGCGATCGCGATCCG
CACCGCGGTGATCAAGGATGGCCGCCTGTACGTGCAGGCCGGTGCCGGCATCGTCTACGA
CTCGGACCCGGACAAGGAATGGGACGAGACGATGAACAAGGGCCGCGCGCTGTTCCGCGC
CGTCGCCCAGGCCGCCAAGGGCCTGTGATCCTCCCCGTGCCGTGGCCTGCGCCGCGGCAC
CTTCCGCTGTTCCCATTCAAGACAAGGAGTACCGCATGAAGCTGCTGAGCGCATTGCTGT
GGTCGTCACTGCTGGCCACGATGGCCCCGTCTGCGTGGGCGCAGGCCAACACGATTCCCT
CGCAGCCGCACCTGCTGGTGAAGGGGCAGGGCAGCCGCACGGTGATGCCGGACCGGTTCG
GCCTGCAGTTGAACATCGAAGAGACCGACATGGACGCCGACGCCGCGCGCCGCCGCGTGC
AGGACAACGTTGCCCGCGTGCTGGCACTGTTCAAGCAGCACAAGGCGGTGGAGGGCAGCG
TGCGTGCGGACAACCTGCGGATCGGCCCGGCCACGCGCTATGAGCAGAACCGGCAGGTCT
TCATCGGTACCCGCGTATCGCGCCAGCTGCGTGCCAGCTTCGCCAGCGTGAAGGCGATGC
AGGATGTGCTGGGGGCGTTGAAGGCCAACGAGAACGTACAAGTGAGCAGCCTGGCGCCGA
CCTATTCGGGCGAAGTGGCGCTGCGCCGCGAACTCAAGGGCGAGGCAGCGGCCCAGACCC
GCGAGTCCGCGCTGGGCCTGGCCAAGGCCTATGGAACAAGAGTGCGTGGCCTGTACAGCA
TCTCCGATGTGGCGCCGGACTTCGCCTACGGCATCCGGGCCGGGCAATGGCCGCAGCAGG
GCGAGGACGGCGGGGACCTCGACAGGATCTCGGTGACCGGCAGCTACGCGCCCGCCTCCG
CGCCCGCGCCCGCGCCCGCTGAGCCCGAATCCATTGAAGCCGGCCCCATCACCTACACCG
AAAACGTGTACGCCATTTTCCTGATAAGCGACGGAACCTGACCATGTTGTGGATGATCGA
CAACTACGACAGCTTCACCTACAACCTCGTGCAGTACCTGCAGACGCTGGGCGCCGAGGT
GAAGGTGGTGCGCAACGATGCGATGAGCGTGGACGAGATCGCCGCGCAGAAGCCCGAGCG
CATTGTCATTTCGCCCGGCCCGTGCACGCCCAACGAAGCGGGCGTGTCGCTGGAGCTGAT
CCAGCGCCTGGGCCCGACCACGCCGATCCTCGGCGTGTGCCTGGGCCACCAGGGCATCGG
CCAGGTCTACGGCGGCACGGTCATCCGTGCCGGCAACATCATGCACGGCAAGACCTCGCC
GATCCGCCATGAAGGCAAGGGCGTGTTCGCCGGCCTGCCGGACCGCTACCAGGCCACCCG
CTACCACTCGCTGGTGGTGGACAAGAACAATCTGCCGGACTGCCTGGAAGTGACTGCCTG
GACCGAGAACGACGACGGCTCGATCGAAGAGATCATGGGCCTGCGCCACCGCCAGTTCCC
GGTGGAAGGCGTGCAGTTCCACCCCGAGTCCATCCTCACCGAACACGGCCACGCCCTGCT
GCGCAATTTCCTGCAGCGTCCGGCGGCCTGATCCAAGGAGCATTCCCATGAGCTTCTCCC
CCCAGGAAGCCCTGCATCGCACCATCGAACACCGCGAAATCTTTTTCGACGAAATGGTCG
ACCTGATGCGGCAGATCATGCGCGGCGACGTCTCGCCGATGATGACCGCGGCGATCCTGA
CCGGGCTGCGCGTGAAGAAGGAGACCGTGGACGAGATCGCCGCGGCGGCCACCGTGATGC
GTGAATTCGCCCGGCCAGTGCCGGTGGCCGATACCTCCAACCTGGTTGATATCGTCGGTA
CCGGTGGCGATGGCTCGCACACCTTCAACATCTCCACCTGCGCGATGTTCGTCGCGGCCG
CCGCCGGCGTGCGCGTGGCCAAGCATGGCAACCGCAGCGTGTCTTCCAAGTCCGGCAGTG
CCGACGCGCTGGAAGCGCTGGGCGCGGTGATCGAACTGCAGCCGGATCAGGTGGCCGCCG
CCATCGACCGGACCGGCATTGGTTTCATGTTCGCGCCGATCCACCATCCTTCGATGAAGG
TCGTTGCGCCGGTACGCCGCGAGATGGGCGTGCGCACCATCTTCAACATCCTCGGCCCGC
TGACCAATCCGGCCAGCGCGCCGTCGGTGCTGATGGGCGTGTTCCATCCCGATCTGGTGG
GCATCCAGGCCCGCGTGCTGCGCGAGCTGGGCACCGAGCGCGCCATGGTGGTCTGGGGCC
GCGACAACATGGACGAGATCTCGCTGGGTGCCGGCACGCTGGTGGGCGAACTGCGCGACG
GCAAGGTGCGCGAGTTCGAGATCCACCCGGAGGACTTCGGCATCGCCATGTCGGCCAGCC
GCAACCTGCGCGTGGACAGCCCGGAGCAGTCCATCCAGATGCTGCGCGCGGTACTGGACA
ACGAGCCCGGCCCGGCGCTGGACATCGTTGCGTTGAATGCCGGCGCCGCCCTGTACGTTG
CCGGCGTGGCCAGCGACATCGGCGACGGCCTGGCCCGCGCCCGTGCCGCCATCGCCAACG
GCAGTGCCCGCCAGCGCCTGCAGCAGTATGTTGAGACCACCCGCGCGCTGGTTGCCTGAG
CGCGCGGTTCAGCCTGACCCCGTCGATGGCCGATAATGGCCGTCCTCACCGCCCCCGCAC
CGAACCGAAGACGATGAGCGACATCCTGCAGACGATCCTGGCCCGCAAGGCCGAAGAAGT
GGCCCAGCGCCGCGCCCAGCGCCCGCTCGAGGCGCTGCAGGCCGCCGTGGCCGGCGCCCC
GCCGGTACGTGGCTTTGTGCGCGCCTTGCAGGCGGCGGTGGCCAACGGCGATCCAGCGGT
GATCGCCGAGGTGAAGAAGGCCAGCCCGTCCAAGGGCGTCATCCGCCCGGACTTCCGCCC
GGCCGACATCGCCGTCAGCTACGAGTTCGGCGGCGCCAGCTGCCTGTCGGTGCTGACCGA
CGTGGACTTCTTCCAGGGCGCCGACGCCTACCTGCAGCAGGCGCGCGAGGCGTGCACGCT
GCCGGTGCTGCGCAAGGACTTCGTCATCGACGCCTACCAGGTGTACGAGGCACGCGTGCT
GGGCGCCGACTGCATCCTGCTGATCGTCGCCGCGCTGGACGACACCCAGCTGGCCACGCT
GTCCGAACTGGCGCTGTCGCTGGGCATGGACGTGCTGGTGGAAGTGCACGACATCGACGA
GCTGGAGCGTGCGCTGCAGGTGCCGGCGCCGATGATCGGCATCAACAACCGCAACCTGCG
CACGTTCGAAGTGTCGCTGCAGACAACGCTGGACATGCAGAACGCGGTGCCGCGTGACCG
CCTGCTGGTCACCGAGAGCGGCATCCTTGGCCCGCAGGACGTGGCGCTGATGCGTGACGC
CGGCATCCATGCCTTCCTCGTCGGCGAAGCCTTCATGCGCGTGGAAGAGCCGGGCGAGGG
CCTGCGTCAGCTATTCTTCGCGGCATGACAACGCACTATCCAACGCCGCGCGAGGATGCG
CCGCTGGTGGTCTTCGACTTCGACCACACCCTGTACGACGGCGATTCGGGCACCCACCTG
TTCGCCTCGCTGATCAAGCGCAACCCGCTGCGCATGCTGGCGGCGCTGCTGGTCACGCCG
ATCGCCGGGCCGATGGTGGCGATGCTGCCGACCCGTCGCGCGGGCATCTCGGTCTATGTG
TGGATCGGCAGCTTCGGCCTGCACCGTGCGCGTGACTTCAACAAGGTGATCGACGCCTAT
GTGCTGCGCAACCAGGCGCAGATGCGCGCCAAGCTGCTGCCGCAGGCGCTGGAGGTGTTC
GCCGCGCACCGCGCCAAGGGTGACCGCGTGGTGGTTGCCACAGGTGCGCCGCCGGAGCTG
GCGCGCGCGATCCTGGCTTTCGTGGCCCACCAGGACGTACCGGTGATCGGCACCGAGGTC
GGCCCACGGCTGGGCGGCGTCGGCCCGACCCGCCACTGCCACAATGAAGAGAAGATGCGC
ATGCTGCGCGAGCGCGGCTACGGCGACATCGATATCGCCTATTCCGACAGCACCGCCGAC
CTGCCGCTGCTGCTGGCAGCCAAGGCGCCGGTAGTGGTGAACCCGAAGCCGGGCCGGGTG
GCGTTCTTCCGCCGCGTGCTGCCGGCGGGCACCCGCATCCTCAACTGGGGTTGCGTGGAC
CGGGGCGGCGACAAGGCCTGATCCCGCCGCACGGTGATGGATCTGCCGGCCAGCGGCCGG
CACTACCCTTCTCCGTCGCGGTTGTGCCGGCGCTTCTCTGTCCCGGTAGTGCCGGCCGCT
GGCCGGCAAACGCTCAGCGGTACAGGTGCCCGTACACCGCGTGGCCAATCTGGAACAGGC
TGATCCCCAGCACCAGCACGCCGACGGCCACCAGCACCCAGCGCTCCTTCACCCGCTTGA
CCAGGATGGCGGCTACCGGCGCGGCCATCATGCCGCCGATCAGCAGGCCGGCGACGATCT
GCAGGTGCTGCACCCCCATCGACAGCAGGAAGGTCGCCGACACCGTCAGCGTGACCACGA
ACTCCGCCGCATTGACCGTGCCGATCGTGGTGCGCGCCTGGCCACCCCGGGCGAGCAGGG
TGGACGTGGCGATCGGCCCCCAGCCGCCGCCACCGCTGGCGTCGAGCAGGCCCGCGAAGA
AGCCCAGCACCGGTACCCGGCGGATCTCGCCCTTGGGCATCCAGCGTCCGGCCGCGCGGG
CCAGGATGATGATCGCCAGCACCAGCAGGTACAGGTAGATCAGTGGCCGGATGATCTCGC
CCGGGATCTGCGTGAGCACGTACGCGCCCACGGCACCGCCCACCGCGCCAGGCAGGGCCA
GGCGCAGGAACAGGCGCTTCTCGACATTCCCGGCTGCGAGGTGCGACACACCCGAGGCGC
CAGTGGTGAACACTTCAGCGGTGTGGATGCTGGCGCTGACCTGCGCCGGGGGCAGGCCCA
TGCTCAGCATCACCGACGAAGACACCAGGCCGAACGCCATGCCCAGCGCGCCGTCGACCA
GCTGTGCGCCCAGGCCGATGAGGATGAACCACCAGAATTCGCTGCTCAGTTCCATGCCCC
GAGCCTAGCGCGCGAAGGAGTGCGGACCAAGGTCCGCACCCACCGGGTGCTCAACGGTCA
ACGGGTGCCGTACAGCACCACGGTCTTGCCACGGGCATGCAGCAGGCCGTCGGTCTGCAG
CTTCTTCAGCACGCGGCCGGCCATTTCCCGCGAGCAGCCGACCAGGCGTGCCAGCTCCTG
GCGGGAGACGCGCAGCTGGCTGCCCTGCGGATGGCTCATCGCCTCCGGTTCCTGCGCCAG
GTCGTGCAGGGTGCGCACGATCCGGTCGGTAACGTCCAGGAATGCCAGGCGGCTGGCCTT
TCGACTGGTGTCGAGCAGGCGCTTGGAGATCTGCTGGCCCAGCGCGTACAGCAGGCGCGG
GGCGTCGGCCGACAGCGGGCCGAGGAACAGCTGATGCAGGCGCTCGTAGCTGATTTCAGC
CAGCTCGCAGGCGGTACGGGTCCGCAGGATCACCTCGCGGCGGTCCGATTCGACGAACAG
GCCCATCTCGCCGACGAACTCGCCGGCACCGAAGTAGCCCAGCACAAGCTCGCGATCGTC
ATCTTCCTCGGCCATGATCGAAACCGAGCCGCTGATGACGTAATACAGGGTTCCCGCCGG
GTCACCGGGTCGGAAGACGTCGGTACGGGTGGGATATCGCCGCCTGTGGCTGTGCGCCAG
GAAACGATCGATTGTGGCGATATCCAGGGCCAGTGGACTGCTAGCTAGGCGCACGGTTGA
CACGATAGGGGCGCTCCCTCTGCGCATGAACGGATTCACGGGGTCGATAGCGGAGCTTAA
CCAGCGCAATTGTTAAGGGCAAACAGTGTGCCAGAACTCTTGCGTCTTCACGTTCCCCCC
GGGGGCAGTTTGCCCCATAATTCCCCCTTTCCCTTCTTACACAGGAATCGACCGCCGTGG
TCAAGCCGTTGCCTCGCCTGAGGCTGCAGGGTTTCAACAACCTCACCAAGGCGCTGAGCT
TCAACATCTATGACGTGTGTTACGCGCGCACCGAAGAGGAGCGTCAGCGTTACATTGAAT
ACATCGATGAAGAGTACAACGCCGACAGGCTGACTCAAATCTTGACCGATGTCGCCGAGA
TCATCGGCGCCAACATCCTGAACGTGGCCCGCCAGGACTACGACCCGCAGGGTGCCTCGG
TGACCATCCTGATCTCCGAAGAGCCGGTGATCGACAAGAAGCAGGCCGGCAAGGAACTGA
TTCCCGACGCCGTGGTCGCGCACATGGACAAGAGCCACATCACTGTCCATACCTACCCGG
AAACCCATCCGCAGGAAGGCATCGCGACGTTCCGCGCGGACATCGACGTGGCCACCTGTG
GCGTCATTTCGCCGCTGAAAGCCCTGAACTACCTGATCGAGAGCCTGGAATCGGACATCG
TGATCATGGACTACCGTGTCCGTGGCTTCACCCGCGATGTGAAGGGCAAGAAGCATTACA
TCGATCACAAGATCAACTCGATCCAGAACTTCCTGGCCAAGAACATCAAGTCGCGTTACG
AGATGTTCGACGTCAACGTCTACCAGGAAAACATCTTCCACACGAAGATGCACCTGAAGG
ACTTCGACCTGGACCAGTACCTGTTCGAGGAAAAGGCCAAGAACCTGTCGTTCAAGGAAC
GCATGAAGATCGAAGCGCTGCTCAAGCGCGAGATCGAAGAGCTGTTCCACGGCCGGAACC
TGTCCGAGTAAGCCCCATGTGCGATGCCCGCAGGCATCGCCGCCCAGGCGGGACGACCCG
CCCAGTGGAACCAGTGCCCCGCACGCGTTACAGTTCCACGGTGATGTACCGACCCACGGC
CCGGTGTGAAAACACCGGGCCGTTTCGTTTTTCCCAAAAAGGTAAGGAGCCCCCACCCAT
GCCCTGGATCTATCTGCTGCTGGCCGGCCTGTTCGAGATCGGTTTCGCCCTCGGAATGAA
GTACTCCGAAGGCTTCAGCAAACCCCTGCCCACCGTTGCCACGGTGGTGTCCGCCCTGAT
CAGCCTGTACCTGATGAGCCAGGCGATGAAGAGCATCCCGGTCGGCACCGCCTACGCGAT
CTGGACCGGCATCGGCGCCATGGGCGTGGCGGTGCTGGGCATCTATCTGTTCAACGACAG
TGCGTCGCCGGCCCGCCTGGCCTGCGTGGGCCTGATCGTAGCCGGTGTGATCGGCCTGAA
GCTGGTCTCGCCCAACTGATTGATGGCCCGACCAACGGTCGGGCCCCACCGTCGCCCCCC
CGCACCTCCTGGTAGGCCCGCACCGTTGGTGCGGGCGACCCTTCAGATGCGGTAGGCGAT
GGTCTTCATCACCCTGGAAGCCAGCGCCATCGCGCCCGGGATCGGGAACGGCAGGCGGCG
TGCGCCGGCCTGTTCGGCGTGCTCCGCATGGCGGGCCTCGTCTTCCTTCATCACCTGGAT
GACCGCGCGGCTGCGCAGATCGCCGGCCGGCAGGTCGACCAGGTGCTCGTCCAGATGGGC
TTCCACCTGGCGCTCGGTTTCAACCACGAAGCCCAGGTTCCAGCCGTCGCCGCGCAGACC
CGCCAGGGTGCCGATGGTGTAGCTGCCGGCGTACCACAGCGGATTGAACAGGCTCGGGCG
GCTGTCCAGTTCATCCAGCCGGGTCGCGCACCAGGCCAGGTGATCGGTCTCTTCCTGGGC
CGCTTCCAGCAGGTGTTCACGGGTGGCCGGGTCGCGGGCCACGGCCGCCTGGCCGAAGTA
CAGGCCCTGTGCGCAGACCTCGCCGACATGGTTGATCCGCATCAGCCCCGCGGCGTGGCG
GCGCTCGGCGCGGCCCATGCCCGGCTCGCCGGTGCCTGCGGCCGGGTAGGGGCGGGCCGC
CGGAGGGTTGCCGAACACCGTGTCCAGGGCGCGCTGCGCCTCGGTCAGCAGGTGGTCCAG
CGGGGTGGTCTGGCGGAGCACGGTCATGGCGGCACGCGGTGGGGCGGGAGACCCGCCGAT
TCTCGCCCGCCCCCGCTCCCCTGCCAACCCGGGGCAGGGCCAGCTTGCACCGAGGGCGTG
ACCTGCGTACAATCCCGCCTCTTGCGCTTCACCTTTCACAACGCGTGGCAGAGTTCCGGC
GAGTCCTTCGCCGCAATGAGCCCGACCTAACCTAGAGTTCTTCATGAGCACTTTCACTGC
CAAGAACGAGACCGTCCAGCGCGACTGGTACCTCGTCGACGCCGAGGGCAAGACCCTGGG
CCGTCTCGCCACCGAGCTGGCCCGCCGTCTGCGCGGCAAGCACAAGCCGGTCTACACCCC
CCACGTTGATACCGGCGACTACCTGGTCGTCATCAATGCAGAAAAGATTGCCGTCACCGG
CAAGAAGCTGCAGGACAAGATGTATCACCGTTTCACCGGCTACATCGGCAACCTGAAGAC
CGAGTCCCTGGCCCAGGCGCTGGAGCGCCACCCGGAGCGCGTGATCGAGATCGCCGTGAA
GGGCATGCTGCCGAAGGGCCCGCTGGGTCGCCAGATGTACCGCAAGCTCAAGGTCTACGC
CGGCACTGAGCATCCGCACGCCGCACAGCAGCCGCAGGTTCTGGATATCTAATCATGGCT
ATCACTCAAAACTACGGCACTGGCCGCCGCAAGTCCTCCACCGCTCGCGTGTTCCTGCGC
AAGGGTTCGGGCAACATCACCGTCAATGGTCGTCCGCTGGACGAGTTCTTCGGTCGTGAG
ACCGCGCGCATGATCGTGCGCCAGCCGCTCGAGCTGACCAAGAACACCGAAAGCTTCGAC
ATCCTGGTCACCGCCGCTGGCGGCGGCACCACCGGCCAGGCCGGTGCGATCCGCCTGGGC
ATCGCCCGTGCGCTGGTCGAGTACGACGAAACCCTGAAGTCCGAGCTGCGCAAGGCCGGC
TTCATGACCCGTGACGCCCGTGAAGTCGAGCGTAAGAAGGTCGGTCTGCACAAGGCCCGC
CGCGCCACCCAGTTCTCCAAGCGCTGATTTACCGCGCCTGGTTGGGCTCCTGCGGGAGCC
CGCTGGTTGGAAAAGCAAAAGCCCGGCTTCGGCCGGGCTTTTGTCGTTTTGGAGTCAGGC
ATTTCGTGGTTGCCGGCCAGCGGCCGGCACTACCCGGGGTTTCGCATCTCGGAAGGGGTG
GGGTCAGAGCCTTTTCCTTTGGAGAAGGATCCGACCCCGGGCCTCTCTCTGGAGGGGAGC
CCCCTTGATGTTCAAGGGCGCGCGCCGACAGGCGCGGGGATAAGGTGGGATGCGCGACCA
AATTAAAAGCAAAAGGCCAGATCTTTCGATCTGGCCTTTTGCTTTTAATTTGGCTGCCCC
GGATGGATTCGAACCACCGAATGCCTGAGTCAGAGTCAGGTGCCTTACCGCTTGGCGACG
GGGCAAAACGTGCAACTATTTTCTCACTTTTCACACTGAAAAACAACTTGATTTTCAGTG
TGGTGGCTATGGGTGGACTCGAACCACCGACCCCAGCATTATGAGTGCTGTGCTCTAACC
GGCTGAGCTACATAGCCTTGGTGAGCCCGCTATTCTGCGGATGTGTATCGACCCTGTCAA
CACTTTTGTGTCGTGCTTGTGGGCCGACAGAGGGCATGGGATAGTCCCGACCAGTAGATT
TTCTTAGGAGTCCGCATCGTGATCGATCCGGACGGCTATCGACCGAACGTCGGCATCGTG
CTGATGCGGCAGGACGGCCAGGTGTTCTGGGCACGACGCGTGCGCCGGGATGGCTGGCAG
TTCCCGCAGGGTGGCATGAACACCGACGAGACGCCTGTCGAGGCCATGTATCGTGAACTG
CAGGAAGAGACCGGCCTGCTGCCTGAGCATGTGGAAGTGCTCGGGGCCACGCCCGGCTGG
CTGCGCTACAAGCTGCCGGCGCGGGCCATCCGCCGCAACGAGCGGCAGGTCTGCATCGGC
CAGAAACAGGTCTGGTTCCTGCTGCGCCTGACCGGCGACGAATCCCACGTGACGCTGGAC
CACACCGACTCGCCCGAGTTCGACCACTGGCGCTGGGTCGACTTCTGGTACCCGGTAGAG
CACGTGGTGATGTTCAAACGCGGCGTCTATGCGCGTGCCCTGCGACACCTGGCGCCACTG
GCGCGTGGCGTGGCCGGGCAGGGCGTCACCGCCATGCCCAAGAGCGCCGCCGAGGCCTGG
ATGCCGGGCCACACCGCCGGGCACGACCGCCCGCGCAAGCGCCCGCGGACCCGAGGGTAC
TGGCCGAAGAAGGTCACGGGCGACGGCCCAGCCAGCTGACCGGCTGAACGGTATCGAGAA
TGGTTCAGGTCTCTGATTGACAACCATTCTCGTTTCCATTGGAATAGCCACCAGGCCGCT
TGTGGCCTGTCAGCCCGGTTCCCGCCTGTGTACGTCTGCATCTGCAACGGAGTCACCGAC
CACCAGATCCGCGAAGCCGCCAGCCATGGCGTGAGCACGGTGGCCGAACTGACCATGCGT
ACCGGTTGTGGTGCCACCTGCGGTTCCTGCCTGGACATGGCCGGCGACCTGCTGGCCAAG
GCACGTGCGACCCACGATCTGCCGCTGCCGGTATTGGGCCTGGCGCAGGTCGCCTGATCG
CCTTTTCGCGGCGCGTTGACGCCGCGCTTTCGCATCCTTCACCTTCGGCCGCGCAGGCCA
ATGCGCACGATTCGCGTTCCTTCACGAGCGCACGCGAGGCGTTAAAGTGCCTGCGTTTTC
AGCGTGCAGGAGCACCCCCATGAAGGGCGACACCAAGGTCATCGAATTCCTCAACAAGGT
CCTCTACAACGAGCTGACCGCGATCAACCAGTACTTCCTGCACGCCAAGATGCTGAAGAA
CTGGGGCATCAAGGAACTGGCCGAACACGAGTACAAGGAATCGATCGACGAGATGAAGCA
TGCCGACATGCTCGCCGACCGCATCCTGTTCCTTGAAGGCCTGCCGAATTTCCAGGCGCT
GGGCAAGCTGCGCATCGGCGAGAACCCGACCGAGATCCTGCAGTGCGACCTGTCGCTGGA
ACGCGATGGCGTGGTCACCCTGCGCGAGGCCGTGGCCTATTCCGATTCGGTTGGCGACTA
CGTCAGCCGCCAGCTGTTCGTGAAGATCCTCGATTCGGAAGAGGAGCACATCGACTGGCT
GGAAACCCAGCTGGACCTGATCGAGCGTATCGGCGAGCCGAAGTACCTGCTGAGCAAGCT
GGAAGAGTGAGTCAGCCGCCCTGGCCGGCGCGGTGCTGTGCCAGGTAGCCCGTCAGTGCA
ACACGCGCCCGGGCGAATTCCGCAACCAGCAGCGCCACCGCCACCGCGGGGCGCTGCAGG
CTGCCACTACGGGCTTCGTGCTCGATCCGCTGCGCGATCGCCGACAGCGACAATGCGCCG
ACGTTTGCACTCGATGACTTCAGGCTGTGCGCTGTGGCCTGCAAGCGCAGCTCATCGCCG
TTCTGCGCGGCCAGCTGCAACTGCTGCACCATCACCGGCGCATCTTCAAGAAAGACCATG
ACGATCTGGGTGGCAGCGTCGCCGATCACGGTGTGCAGTTCATCCAGCACGTCGCGGTCG
ATCACCGGTTTCGGCGCGGCTTGGCTTGTCGTCTCCTGTAGAGCCGAGCCATGCTCGGCT
GAGGGTGTGGGAGTGCCACTGGCCGTCAGCCGAGCATGGCTCGGCTCTACAGACGGCTCC
ACAGAAAGTTGTCCAGGTGATGCAGCTTTGCCGCCACCCCAACGCAGCAGCAGCGCATGC
AGCGTGGCGCGCGCGATCGGCTTGGACAGGTAATCGTCCATGCCCGCCTGCAGGCAGCGC
TCGCGGTCACCGGCCATGGCGTTGGCGGTCATGGCGATGATCGGCAGGCGGGCGCGCCCG
GTCTCCACTTCTTCGGCGCGCCAGCGGCGCGTGGCGGCGTAGCCGTCCAGCACCGGCATC
TGGCAATCCATCAACACGATGTCCACGCCGCCTTCGCGGAGGGCGGCCAGCGCCTGCTCG
CCATCGGCGGCGTTGCGCACTTCGCACTGGAACACGCGCAGCAGTTGTTCGGCGACCATC
CGGTTGACCGTATTGTCCTCCACCAGCAGCACACGCAGATGCAACGGCGGCAGCGTGGCA
GCCGGTTGCTCGTTGTCCGCGCTGGCCAGCAGCGCAGCGGGGCGGGCGGGGGCGACCGGT
GCAGCCAGCAGTGCATGCAGGGCCGCATCGTCGAAGTGCGGGGGCAGCTGGCGCTGGCGC
TGGCGTTGTGGAAGTGCGCCCTCCTGCAGCCACAGCACCTGCAGCGCATCGTCGTCACCA
CGTTCACTCAGCGCCAGCTGCAGCGTGGCCTCACCGTTGCGGCGTGCGCGGGCATCGACC
AGCAGCCATGCCGGTGCCGGTTGTCCGGGCCGCGCGGGAGCGCGCAGGCGCTCGACCACG
GCATCCAGCTGTGCCAGCACCTGCACCTGCAGCCCATGGTGGGCGGCGATGCGCTCGATA
CGTGCCTGCAGCGTTGCATCGGCACTGAACAGCAGCAGCGGTGCCGGTGCGCGCGCCATC
GCCGGCAGGTCGCCAGCGACCTTCAGCAGCGGGATCTCGAACCAGAAGGTTGCGCCCTGG
CCCGGCGTGGAGTGCACGCCGATGTGCCCGTGCATCAGGTCGATGATGCGCTTGCAGATG
GCCAGGCCCAGGCCGGTGCCGCCATAGATGCGGGTGGTGGATGCGTCGGCCTGGCTGAAG
GACTGGAACAGGCGTGCCTGCAGCGCGTCGTCGATGCCGATGCCGGTATCGATGATCTCG
AAGCGCAGCTGGTGCTGCGCGGCACTTTCACCCAGGCGCAGCACGCGCAGCTGCACCTGG
CCGCGGGCGGTGAACTTGATGGCGTTGGCCAGCAGGTTGCTCAGCACCTGGCGCAGGCGC
ACCGGGTCGCCGCGCACCGGCAGGCGCACCGATGGATCCAGTTGCAGGCCCAGGGCCAGG
CCCTTGGCGTCGGCGGCCCGCTGCATCAGCTGTACCACGCCATCGAGCAGGTCGCGCAGG
TTGAAGCTGGTGATCTCCAGTTCCAGCGCCTGCGCTTCCAGCCGGGAGTAGTCGAGGATG
TCGTCGACGATGCGCAGCAGCTGTTGCGAACTGGCCGAGGCGGTGGCCAGCATCTGCCGC
TGGTCTTCGCCCAGCGGCCCGCGTGCGATCAGCTCCAGCATCGGCAGGATGCCGTTGAGC
GGGGTGCGGATCTCGTGGCTCATCGTGGCCAGGAACTCGCCCTTGGCCAGCACGGCCGCC
TCGGCGGCCTGCTTGGCCTGCAGCAGCTGTTGTTCCAGCTGGCCCTGGCGTTCGGTGGTA
TGGCGAAGCTGGTCGCGTTCGGCGGCCAGCGCACTGTGCGTGCGCTGCAGCTGGGCCAGC
GCATGGTTGCGCGCGCGCAGGCGCAGGCCCAACAGCAGCAGCGCGATGGCGGCCGCAGCA
AGGGCAACCAGCAGCACGCCCCACAGCGGCACGTCAGAGCACCGCGTTGTGGAAGTCGAA
GTTCAGGTCGCTGCCGGCCGACTGCACCATGTTGCCCTGGATGTAGTCGACGCCGCCTAC
CCACATCGCCGCTGCAGCCTGCGGATCCTCGATCTGCTGGCCGATGATCTGCAGTCCGGC
GGCATGGGCCTGTTCGATCGTCTTGCGCAGCGCCTCGCGCGTGGCCGGATTGGAATGGCT
GCTGGAGAAGCGCGCAGCCATGCGCACGAACGACAGCGGCAGCTGGGTCAGCAGTGCATC
GGCCTCGCCGCTGGGTTCGAACTGGCTCAGGCAGAAGCGCACCCCTGCGCTGGCCATGCG
CTGGCAGAACTGCTGCAGCGGCACGGTGTGGATCAGTGCGTCGGGCAGGCGCACGTCGAT
CACCAGCGCACTGCCAGGCAGGTCACGCTGCTGCAGTGATTCCAGCAGCCAGTCGGCGAA
GGCATCGCGCTGCAGGGTGCGCAGCGACTGCGAGACGAACAGGCTCAGCGGCTGCGTTGC
GTGCCGGTACAGATCCAGCAGGCCCAGTGCGTGGTCCATCACCTGCTGGTCGAGGTCGGC
GATGCGCCCGGCGGCTTCCGCGGCGGGGATCACCTGGCCGGCCGCCAGCACCGTGCCATC
GGCCTGGCGCAGGCGCAGCAGCAACTGGTATTGCGCGGTGTTGCCGCCTGCCACGGCGAC
GATCGGCTGGTAGGCCAGTTCCAGCTGGCCCTCCAGCAGCGCCAGGTGTTCCTGTTCGGT
GACCGCCTGGCGATGCACATGGCCCGCCACGCCGGCGCTGAGCAGGCGCGCCTGCAGGGT
GGTGCGCTCAACCGCTTCCAGCGCACTGCTGGCATCCTCGAAGCCCGGCGACAGCGGCGC
ATAACCGACCACGCCGCGCAGATGCACGGATTCGTCGTCGCGGATCACGAAGGCGCGGGC
CGACAGCTGCTCGCGCAGGCTCGCGGCGATGCCTTCGAGGGCGTCCTCGTCGGCGTTGCG
GGCCAGCAGCAGGAAGCTGTTGTCGTTCAGCCGCGCCAGCAGGTGCGGATGGCCGGCTTC
GGCCAGGCGCTGCCCGGCCTGCACCATCAGTCGTTCAAACGCGGCATAGCCATAGCGTTC
GCGCAGGCCCAGCGCACTGGCCACTTCGATGAAGAACACGCCGCCCCGGTCGCGGTGGGC
GAGTGCGGTGTTGAGCTGCTGCAGCACATGGTGGCGCGTCGGCAGGCCGGTTTCCGGATT
GCTGGTGGCCGGTGCGCCGGTGGCGCCCGGCAGGGTCGCGGCCTGGGCACGCGCGCGGCG
GATGCGGTTGGCCACCGCTGCGATCAGGTGGCGCGGCCGGATCGGCTTGCTCAGGTAGTC
GTCGGCGCCGCTGTCGAGCACTTCGAACTGGCGCTCTGGATCCGGATCGCCGCTGAGGAA
CACGATCGGCAGCAGCTGCAGGCCGGGCTGCTGGCGGATCAGCGCGGTCAGGCGCATGCC
GTCCAGCCCGGGCAGGTGCAGATCCATCAGGATCAGGTCGGGGCGGTGCTCCTTGATCGC
CTGCAGCGCGGCATCGGCATCGCTGTGCACGATCGCCTGCATGCCGGCGCCGTGCAGCAC
GCTCTGCGCGAACAGCGCCTGGGCGCGATCGTCTTCAACGATCAGCACGCGGTAGGGCGA
GTCCGAGGGCGGCGGGGCCAGATCGTTGTTGCCGGCTTCGGCCAGTGCGATCGGGCCGGG
CAGCGGCGGCGGTGCGCTGTTGACCGGCGCCAGGGCATCGGTCGCGATGGGCGGCGGGGT
CGCAACCGTCGGTGCGGCCACAGCGGGGCCTGCCGCCTCGGGCGCCCAGCGCTGCCAATG
ATCGGCCGGAGGGGTTTCAGCGCGTCCCGGGCGGGCGCCCGCGGGGGATTCGTTTGCGGC
CATCGGTGCTCCTGGTGTTCGCGTCCATTATGCGACAAGCCCGGTGCTCAACCGGTACTG
CTGTGCCCCGGCGGTGCTGCCGATGCACCGCGCGCCAGCCAGCGCACGCCCTTCCACAGC
GCGCGCCAGACCAGCCACACCAGCAGCGCGCCGGCCAGGCTGCAGGCCAGCACCACCACC
AGCGCGATCCACGGGTGTGCCAGGGCCAGCGCCAGGCCACCGACTACCACGGTGTCCTCG
GCGGCGGAGGCGACCCAGTTGCTGGCCGGTTCCGGCGAGGTATTGAGCAGCGCGCGGGTA
CCGGCCTTCAGGCCGTGGCTGGCGAGGGCGACGCCGGCACCGGCGGCGAGTGCGCCGGCG
CCGAGCTGACCGTCCGGCGACAGGGTAGCCGCTGCGAGGAACGCGCCGGCCGGCACGCGT
GCGAGCGTCTGCACCAGGTCCCAGACCGAGTCCACGCCGGGAATCTTGTCGGCGAAGAAC
TCGGCGATGGCCAGCGCCGCCGACGTGCCCAGCACCCACCAGGATTCGGTGGCCTGCAGA
GCGGGCGGCAGGTCGACCCAGCCGAGCAGGCCGGCAAGGCCGACGCCGAACACGGTGAGG
TAGACGCGGATGCCGGCCAGCCAGGCCAGCAGGATGCCGATCACGAACAGGTGGGCTTCG
GTCATGGCGATGCTCCGGCGACGGAACTGTGCAGGGGACCACACTATCGACGATGGCATG
CCTGAACGCCACAGACCGTGGCCGGCCACGGCGCAGGAAACCCCTCCGTCCTGTCATACA
CTAGCCCGTCGTTTGCCACAGGGGCCGTACCGGTGTCGCCCTCGCGATACCCCGGAAACC
ACCCATGACCAACCGTCCTCCCATGCGCGTGCAGGTACGCCTGCCCGGCGCGCCGCAACC
GCCGGCCGACCGTCGCCGCCTGCTGGTGATCGGCGGCATCTGGCTGCTCAGCCTGGTGCT
GGCGGTGCTGGGTGGCTGCTGGATGGCCACGCCACGCGATGCCCAGGGCCAGCGCCTGCA
GGCTGCCGAGAAGCGCGCCGAGACGCTGCAGGCGCAGCTGACCGAGCTGCGCCAGAAGCA
GGCCACGCTGGAAGCCTCCGACCGCATCAGCCGCGCCGCCAATACCGAGGTGCAGTCCTC
GCTGGCCGAGCGCGATGAGGAAATCGCCGGCCTGCGCGCCGACGTTGCCTTCTATGAGCG
CCTGGTGGGTTCGACCAGCCAGCGCAAGGGCCTGAACACCCATTCGATCGAGTTCAGCCC
GGAAGCGGCCGGCACCTGGCAGTACACCGCCGTGCTGACCCAGAACCTCAACCGCGGCGC
CATCAGCCAGGGGCAGATGCGCTTCACCGTGGAAGGCGTGAAGAACGGCAAGCTGGCCAC
GATCAGCTGGGATGATCTGCACCAGCGCAGCAAGGTGCCGGGACAGGATTACTCGTTCCG
GTACTTCCAGCAGCTCACCGGCAGCGTGATGCTGCCGGCTGACTTCACCCCGCAACGCGT
GCGGGTGACATTGGGGAGTGGTACGGGGGGTACCACCCAGGTATTCGACTGGAAACAGGC
CGGCGCGCCGGCCAGCAAAGGGGAGTAGGCAGATGTTCGGAAGCAGCAAATCCAACCGTG
AAGGCCAGCTGGTGGTGGATGCCCTGATCGGCAACCAGGTGGTGATCCGCGGTGATGTGG
AATTCAGTGGTGGCCTGTATGTGGAAGGTCGCATCCACGGCAAGGTGATCGCCACCGAAG
GCGCCAGCGGCGCGACCCTGACGGTCGCCGAGCATGGCGTGATCGAGGGTGAGATCCGGG
CCCAGGTGGTGGTCATCAGCGGCCGCCTGGACGGCGATGTACACGCCACCGAGAAGGTCG
AGCTGACCCCCAGCGCACGGGTCAATGGCAACGTCCATTACCAGGTGGTGGAGATGAATG
CGGGCGCCCAGCTGAACGGCCGCCTGATCCATGCCAGCGCCCCGATGGCGGCCCTGCCGG
CGCCGGAAGGCGATGAAGCCAATAGCGGCAAGGGCGACACCGCCGCACGCCGCAAGCTGG
CCGAGGCGATGGCTTGAAAGCCATCCCCGGCACCCCCATGCTGCCACCATGAGCACGCTA
GTCTCCCTGCCCGGCGCCACCCCGGTTGCCGCGCCCGATTACCAATCGCTGGAGCGCCCG
CTGAACTTCACCGAGTCGGCGGCCGCCAAGGTCAAATCCCTGATCCAGGAAGAGGGCAAC
CCCGACCTGGCCCTGCGTGTGTACATCGAGGGCGGCGGCTGTTCGGGCTTCCAGTACGGG
TTCGAGTTCGACGAGAACCGTGCCGAGGATGACCTGGCGGTACAGACCAGCGGGGTGACC
CTGCTGGTCGACCCGCTGAGCCTGCAGTACCTGATGGGCGCCGAGGTGGACTACACCGAG
AGCCTGACCGGTGCCCAGTTCGTGATCCGCAACCCGAACGCAAAGACCACCTGCGGCTGC
GGCAGCAGCTTCAGCATGTAAAAGGCCTGTGGCCGGAATGTGCCAACCAGGGTTGGCACC
TGCCAGAGCGGGTAGATCCACGCCATGCGTGGATGATCCTTCCTGCATCCACAACGGCAG
ATTGCGCACAGCGCCGACCTTGCCACCCGCGTCGATTGGCGGCACGCTTGCAGGATGCCC
AATACTCCTTCGCCGCTTTCCGGTTTCGCCTTCGTGGGTGAACCGCTGGAGCGCGCCGAT
GCCCTGCGCGAAGACGCCGATGCACTGGCGCGCCTGTGGCCGGGCGCGCGCATTCTCGTG
CTCGATCAGGACGGCAGCGCCTTCACCGGCGATGACGATCAGCCACTGGCGCTGACCGGC
GCCGACATCGGCGGCGGCCCGGGTGCCGCGATCTTCCTCGGCCTGCGCGGAGAGCAGGCG
TGGTTCTCGGTTGAAGCCACCAACGTCACCATCAGCGCACCACGCCGGCTTGATCTGCGC
CAGGCCGCGCTGCTGTGGTCGATGGCCGATGCGACCGCCTTCAGCTATGCCCGCGGCATG
TCGTACTGGCACTCGCGCACCCGCTTCTGCGGCGTGTGCGGCGGCGCCGTGGCGTTTGCC
CGTGGTGGCTTCGTCGGCCGCTGCGGGCAGTGTTCCACCGAACACTACCCGCGTGTCGAC
CCGGCGGTGATCGTCGCCGTGGAAAACCAGGGGCGGCTGCTGCTGGGCCGGCAGTCGAAC
TGGGCCCCGCGTCGCTACTCGGTGCTGGCCGGCTTCGTCGAACCCGGCGAGACCTTCGAG
CAGACCGTGGTGCGCGAAGTCCATGAAGAGAGCAAGGTGCGGGTGACGGCCTGCCAGTAC
CTCGGTTCGCAGCCCTGGCCATTCCCAGGTGCGCTGATGGTTGGCTTCCGCGCACAGGCG
CAGGATGACCTGCCGACCGTGGACGGTGAGCTGGAAGACGCGCGCTGGTTCAGTGCCGAC
GAGGTCGGCGCGGCACTGGCGCGCGACGTGGAGGACGATGGCCAGGGTATCCGCCTGTCG
CCGCCGATCTCGATTTCGCGCGGCCTGATCGAGCATTGGTACCGGCAGCAGAAGGGCTGA
GCCGGGCCGGCTGGGGCGATTGCATTGCCGCCACCTGAACACGGCCCGGGTTACAGTGCG
GGTCATCGCGGAGGGCGACGCTGCGACAGGTAAGGTAGCGGCGCCGAGCGTTTTGTTTTG
TAGGGAGACCTGCCATGTTCACCACTCTGGCCGCCGTGCTGGTGGCACTGGCCCTGGGCC
ATGTTGCTCCGGCCGCTGCTGCCTCGCTGCGCCGTTTCGACGGTTTCCGGCGTTGGCTGG
GCTGGCTGGATGCGCGTGGTGGCAAGGCCTGGCAGGGACCGGCCGGCGTTGCCTTGGCAC
TGCTGCCGCCGCTGTTGCTGATGGTGCTGCTGGCGTGGCTGTTGCGCGGGGTGCTGTTCG
GCCTGCCGTCGCTGCTGCTGGGCGTAGCGGTGCTGGCCTGGTGCTGGGGCCCGCGTGACC
TGGACCGCGATATCGAGGCCATTATCGATGCCGATGATGCGGCGACGCGGCAGGCTGCAG
TGCGCAACCTGCAGTCGGCCGGCGGCAGCCTGCGCGAGGACATTCCGTCACTGGTCGAGG
CGACGGTGCTCAACGCACTGCGGCGCTGGTTCGCGGTGCTGTTCTGGTTCCTGTTGCTGG
GCCCGGCTGGCGCGCTCGGTTACCGGCTGCTGGCGCTGATGGCGGAGAGCCCGATGCGCG
CACGCGTGCCGGTGGAGCCGCTGGCGCTGGCGCAGCGCCTGCTGGGCTGGATCGAGTGGC
CGGTGGCGCAGCTGATGGCCTTCTCGATGGCGCTGGTGGGCAATTTCGATACGGCGTGGA
AGGCCTGGCGCCAGGCCCATGGCGAACGCCTGGCCGGCAACATCGGGTTCCTTGGCGCGG
TGGCGCGGGCCAGCGTCAACGCCGAGCTGCGTGAGGATGCGCACGATTACACCGAGGCAG
GGTTGCTGCCGGTGTGGCAGCGGTTGCCGGACCTGCGTGATGCGATGAGCCTGGTGTGGC
GGATGCTGCTGCTGTGGCTGGCGGTCCTCGCCCTGCTGGTGATTGCAGGCTGGGTGACGT
AGTTGTTTTGCAGGGCTTGCAGCCCTGCACCTGCAGAGTCGACAGCAACTGCAACGGCAG
GATTGCAGCGGGTCGGCGGGGTGGGTCGGATGGCGGGGGACGCCGTGAATCCGTCCATGG
AGGCTTGGTCGCCGCATCCATGCGGCTCACACCCCCGCCATCCGACCCACCCCGCCTTCG
ACAGTTTTCCGCGCACTGACGTTCTGTAGAGCCGAGCCATGCTCGGCTCCGAGCGAGCGC
AGCGAAGCGATCCGCTTCTGCTTTTGATCTTCTCTTTCTTTTCCGTGGTGGACGCACACG
GAAACTGTCCGTGGCCGGGCGGGATGGGTTTGCGGGGGTGTCCGCGGCATGGATGCCGCG
GCCAAGACTCCATGGACGGATTCACGGCGTCCCCCGCAAACCCATCCCGTCCGGCCAACC
CCAGGGCTTCTGCCTTCAAACGTCGCCCACCGCGAGGGGCTGCGCCGTTGGCTGGAAAAC
CTAGATCGGTGCCAGTGCGGTGAACGGTGCCCACGGCAGGTTGCGCAGCAGCGCATACCC
GGGCAGCACCCAGAGCCAGAACGTGGGATTGGCCAGTACCCGCATCAGCGGGTCGAGCAC
GCGCGGACGGATGCCGGCGACGTTCAGCAGCATCAGCAGCAGGAACGGCAGGCTGATGAC
CAGCAGCGGGTTCATCGCCATCGCGCCGGGCAGGTCGAAATGGACCAGTGAATACAGGCA
GCGGGTGCTGCCACAGCCCGGGCAGTACAGGCCTGTCAGCGCGTACAGCGGGCAGCTCGG
CAAAGGATTGCCGGCGACATACGGATTGACGTTGCGCAGCACCACCGCGGCACCGGCGGC
CAGGCCGGTGGCGGCCAGCAGCGGTGCCCAGCGGGCGAATCGGGAGCGGGCGGGAAGTGC
GGACATTGCAGCAACGGATCCGGCGCGGGCGCCGGATCCGTCCACGCGGATCAGTAGCCG
CTGTTGTTCATTGCACCCATGCCGCCGACAGCGACGATCAGGATGCCGTACAGCACGCCG
ACCACGACGGCGGCGATGGCCGACCAGATCGCCCACTTCTTGGCCTTGGCGGCGGAGTCC
TGGGCACCGGCGATGTCGCCAGCGGCCAGCTTGCCGTTGACCTGCGCGGCGTAGACGATC
GACACGATGCCGGCCGGCAGGCAGCAGAACAGGGTGCTCAGGATGGCCCAGACCAGATTG
TTCGGGACCTGCGGAGTGGCGGTGTTCATGGGTTCAAGCTCCTTGATGGGTGGTGGTGGT
GAATCATTGGTCGGAAAGAGCGCCCAGTACGGCCAAGCCGCCGAACAGCCCGAACCACAA
CAGCAACAGGACCGGCAGGGCCACGGCCGAAGCCACCGCCCACCAGCCCGCCTTGCGCGA
CGCACTGTAGGCCCCCGGCAGGTCGCCGGCGGCGCGGCGGCCATCGACCTGGGAGGCATA
GACGATCGACACCACGCCCAACGGCAGGCAGCAGAACAGCGTCGTCAGAATCGCCCAGAC
CAGATGGTTGGGGATGTAGACCGGACGGCTGAGCGGTGGCGGTTGATTCAAAGCAAGACT
CCATTCCTTGGTGGCCGGCCATGATGAAACGGCCGAACCTCCCCCCTGTGGGTGCGTAAT
CTACCTCAACCCGCGCTGCATGTATGCGGTTACAGTCAGATACTGGCCGGTATGGCCCTT
GATCTGACGCATCTGACGGACCTCTGCGATGCATCGGAGGGCGAGGATGGGGGGCTTGTC
GCTGGGACGGTCTACCCGTGTCCGTGCGGTCGATCAGGCGTGATCACCACGCAGGGCCCG
CACCTGGGCCTCCAGCACCGGGGCGCTGGTGGTGCGGCCATCCACGGCCGGTGCCGCCAC
CACCTCGACCGTGGCGCGGAAACGACGCGGCACCCGCATGCGGCCAAGGCGGCTGTCGCG
GCGGCTCCACATGCTCGACCACATGCCGCGCAGCGCCATCGGCACCACCGGCACCGGCCG
CCGCTCGAGGATCTTCTCGACGCCGGACTTGAACGGCGCCATCTGCCCGTCGCGGGTCAG
CGCGCCCTCGGGGAAGATGCAGACCAGTTCGCCTTCGGCCAGCGCCGCGTCGATCTCATC
GAACGCACGCTGCATCAGCGCTGGGTCTTCGCGCGCCCCGGCAATCGGGATCGCCTTGGC
GGTCCGGAAGATCCAGCGCATCACCGGGATGTTGAAGATCCTGTAGTACATGACGAAGCG
CACCGGGCGCGGGATGGTCGCCGACAGGATCAGCGCGTCCATGTAGCTGACGTGGTTGCA
GACCAGCAGTGCGGCGCCTTCGTCCGGCACGTTGGCCTCGATGCCGTGCGGGCGCAGCCG
GTACAGGGTGCGCACCATCAGCCAGCTGAGGAAGCGCATCAGGAATTCGGGGACGATGGT
GAAGATGTAGATCGCCACCAGGGCGTTGGCGATGGCCAGCGCCAGGAACTGCTGCGGAAT
GGTCCAGTGCAGCAGCTTGTGGGCGGCCAGCGACAGCAGCGCCGCAGCGACGATGAAGCC
CGAGTTCTGGATGTTCAGTGCGGCGAACACGCGCGACATCTGCGCCTTCGGCGTGCGGCT
CTGGATCAGTGCGAACAGCGGCACCACGAAGATGCCGGTGAACAGGCCGATGCCGATCAG
GTCGATGACGATGCGGATGCTGCCGGGCTGCTGCAGGAACGGCCCGATGGTCAGCCCGTG
CACTGTCGCTTCGCCGCTGCGGGCGAAGTACAGGTCGAGCAGGAACGCGGTCATGCCGAA
CGCGCCCAGCGGTACTAGGCCGATTTCCACCGTACGTGCTGACAGCTTCTCGCACAGCAG
CGAGCCGACGCCGGTGCCCACCGAGAACAGGGCCAGCGCGAAGATGTACAGGGTCGGCTG
GCCGCCCAGGTTGGTCACCGCATAGGCCGGCAACTGCGAGGTCAGCACGGTGCCGACGAA
CCAGAACCAGGACACGCCCAGGATCGAGTTGCGTACGGCTTTCTGCTGGCGCGCCATGCG
CAGCACCGCCAGCGATTCCGGCAACGGGTTCCAGTTGATCTTCAGGTTCGGGTCGCCGGC
ATCGACCTTGGGAATCAGGCGGGCGGCGATGTTGCCGCAGATCGCCAGGGCGATGATCGC
GCACGCGGCCACCACCGTGCCGTGGCTGCCAGCCACGGTGAACACCAGGCCGCCGACGAT
CATGCCGGAGAGGATCGACATCGAGGTGCCCATCTCGACCAGGCCGTTGCCGCCGGTCAG
CTCTTCTGGCCTGAGCACCGACGGCAGCACTGAGTACTTCACCGGGCCGAACAGGGTGGA
CTGCATGCCGGTGCAGAACAGCGCGACCAGCAGTACCGGCAGGCTCTGGGTGAGGAAGCC
GGTGGCCGCCAGCGACATGATCACGATCTCCATGGTGGTGGTGATCACGATCAGTCGCGA
TTTTTCCAGTTTGTCGGCGATCTGCCCGGCCAGCGCCGAGAACAGGAAATATGGCAGGAT
GAAGATGGCCGGTGCCAGGGTGGCGTACAACCCCAGTTCTTCCTCCGGCACAGCCATGAA
CAGCAACATGCTGATGATCGCCTGCCGGTACACGTTGTCGTTGAACGCACCGAGCGCCTG
GACCACGAAGAACGGCAGGAAACGGCGCTGGCGCAGCAGGGCGAACTGGTTGTGACCGGA
CATGGAACCTCCTTGACCGGCGCAGCCTAGCATTCCTTCCCCTCCGCTGTGGATGCGGAC
CTGTGGGTGCGGACCGTTGGTCCGCACACCTGCCAGCACTCTCAGACGATATCGTCGACC
ACGCCGCCATCCACGCGCAGCGCCGCACCCGAGGTCGCCGAGGCCTGCGGCGAGGCCAGG
TACACCACCATGTTGGCCACTTCCTCGACCGTGGCGGTGCGCTGGATCACCGAGGACGGC
CGGTGCGCCATCACGAACTCACGGCCGATCTGCTCCAGCGGCTTGCCGCTGCGCTGGCGT
TCATCCTCGAACATCGCCGCAAAACCATCGGAGAGGGTCGGGCCGGGCAGCACCGCGTTG
ACGGTGACGCCACTGCCGGCCACGCGCTTGGCCAGGCCGCGCGACAACGACAGCTGCGCG
GTCTTGCTGACCCCGTAATGGATCATGTCGGCGGGAATGTTGCGCGCTGATTCGGAGGAA
ATGAACAGCACGCGGCCCCAGCCGGCATCGACCATTGCCGGTAGCAGCGCACGTGACAGG
CGCACGCCGGACATCACGTTGGTCTGCCAGTAGCGCTCCCAGGTCGCATCATCGGTCTCG
AAGAAGTCCTGTGGGCCGAAGATGCCGGCGCTGTTGACCAGGATGTCGACCTTGGGCAGG
CCGGCCAACAGTGTTTCGACACCGGCTGCATCAGAGAGATCGGCGGCGACGCCGACCACG
TCGGCTCCCGGCACGGTGGCGAGCAGGTGCCGGCGGGCGCGCTCGACGCTGTCGGTGCTG
CGGCCATTGAGAATGACTCGCGCACCAGCGCTGGCCAGTCCTTGGGCGATGGCCCGGCCG
ATGCCGGCGGTGGAGGCGGTGACCAGCGCGGTGCGGCCACTGAGCTCGATTTTCATGGCG
ATAGTCCGGAGCGGGGGGATTGCCCAGTATCCGCGCGGCCGCGTGATCGAACCGCAGCGC
CAGGCGCAACGCGCCGTTGCACACGGCGCAATTGACCCATGCCACGCGTGGGTGGGATCT
CCGATCAGCGATGAGGAGTCAGGTCAGGCTGGTCACCGCTTCATTGGCCGCTGCCCGCAC
CTTCGGCAGCATTCGCAGCACCAGCGCCATCTGCGTGCGGATCAGCTGCAGTTTCGGCGG
CATCGCCTCGTCGATCTGCTCCAGCTCGGCGGCCACCGCGCGGTCGGCGTCGTTGTCATC
GTCGGCGACCGGTTGCCGTGCGGTCAGCGCCGAGGCCAGTTGCTGCAGTGCCTTGCGCAC
GCGCTCGCCGGCCGCCAATGCCAGCGGGTCGCCCGCATAGCTGTCCACCTGGTCGCGATG
CGCGCCCAGCGCCGACAGGTGTCCCAGCAGCGTGTTGGACAGCGCCAGGAAGCGGAAGCC
GGCATCCAGATTGCGGCGCACATGGCCGGGCTCACGCAGCATGTTCGACAGTGCGGTGGA
CAGCGCGGCATCGGCATTGTGCATGTCGCGCCGCGCGATGCGGTAGGCCAGGTCGTCGCG
CATGCCGCTGCGGTACTGGCCCAGCACCGAATCCAGGTAGCGAGCCGCAGTGTCCAGCAC
GCGTGCCAGGACGAGATGCAGCTGCCGGCCCTGCCAGTCGGGCAGGACCAGGAACGCGGC
CGCCGCTGCGATCGCGCAACCCAGCACCGTATCGACCATGCGCGGCACGATCAGCACGAA
GCCGTCGCCGATCAGGTTGAAGCAGGTCAGTGCCATCACCGTGATCGCCGCCGACGCCAC
CAGGTAGCGGTCGGTGCGGGTGAAGAAGAACAGAAGTGCAGAGAGCAAGGCGATCAGCAG
CTGCACGTGCAGCTGCGGGAACAGCTGCAGCAGCGCCCAGGTCAGCACCAGTCCGGCCAG
GGTACCGACGATGCGCTGGGCCAGGCGTTGGCGGGTGGCGCCGAAGTTGGGCCGGCACAC
GAACACGATGGTCAGCAGTACCCACGAACCGTTCTGCGCATTGAACAGGCGGATCGCTGC
AAAGCCGGCAATCAGCGCCAGCGCCATGCGCAGCCCATGCCGGAACAGCACCGAGCCGGG
CGTAAGCTGCTGGCGGATGCGCACGCCCATCTCGCGCAGGGTGTGTGGGTTGCTGTCGCG
CAGGCGGGTATCGACGTTGTCCAGGCTGGCTTCGGAGCGCTCGGCATCCAGCAGGCGCCG
TTCGATGCTGCGCAGGTTGTGCACCAGCAGGTCCAGCGAGCCCAGCAGGCGCTGCCATTG
CGGCCGCTGCTGGTCGCGCAGGTAGGCCAGCGCATCGGCCAGGTCGCGCCCGGCCTGCTG
GTTGCCTTCTCCGTACACGAACGGACGGCGCAGCCGGATTGCCTCGCCCAGGCGGGCACA
GGCCTGTCCCTGCAGGTCAAGCAGGCGCTGGCAGCGGTACAGCACGTCGCTGTGGAAGAA
CGCGTCCACCAGCGCGCCGTACGGGTAATGCGAGGAACTGGCGCGCTCGTGGAAATCCTG
CGCCATGTAGTACAGGCGCAGGTAAAGGCCGGAGTTCACGCCGGGTCGGCCGGAGCGACC
GAAGCGGGCCAGGATCGCGGTCTTGGCCTCGTTCAGCGCGCCGACCACGCGGCGGTTCTG
TTCGGCCAGGTCGAGCTGGCGACGTTGCAGGTCGGCTTCGCGCACCGGCTCGAACAGCGC
GGCCTTCAGCTGCAGGTAGCGGCCCAGCTCAACGTACAGTCGCGCCACCCGCTCGCGGAC
CGGCCGGTTGGCGAACAGCGCGGTCCACAGGATCGACAGCAGGCCGTACCAGACCGCACC
GGCCAGCAGGTGGCTGACCGCTTCCAGCGCACTGTGCAGGTCGCTGGCACCGTGCTGTTC
CAGGCCGATCATGGTGTAGATCGCCAGCGTCACCGTGGCCTGGGCAATGGACGCATAGCG
CTCGCCGAGCGCGCCGAGCAGGGTCAGGCCGAAGGTGGACAGCGCCAGCGCGCCGATGAA
GATCCACGGCCACGGGAACAGCCAGATGACCGATGCTGCGGCAATGCAGAAGCACAACAG
CGACAGCGCCACCGCCTTGGTCCGGCCCCACCAGTTGTCATCGGTTTCGGCGATGGCACT
GGCGATGATGCCGAGGAACACGCCGGGCAAGGCGGTCAGCGCATCCAGCTGCCAGCACAC
CGCCAGCGCCGCGGTCAGGGCGATGAACACCCGCAGGCCGTAACTGGCCTTCTCGTGGGC
CCACAGGCGGCTGAGGCGGGATTGTCGGGCGGACATGCAGGCTCGGCGGAAGGGTCTCCG
ACCATTATTGCGGGTGTGGGGTGAAGGGGACAGCCCGCGCAGGAATCCGGTAGTGCCGGC
CGCTGGCCGGCAGATTTGCGGTACGGAGAAAGCCGGCCAGCGGCCGGCTCTACCCATAGA
TCCACGCCGCGCGTGGATGGGCCCTTCTACGCCCGCTGCGCGCGCTTGAGCAGCTTGGCT
TCGCGCCTGCGTGCGCGGCGTGCGCGCCAACGCTCGGCCAGGCACGAGAAGATCACGTAC
AGCGCCGGCGTGCTGAGAAGGGTCAGGCTCTGCGAGAACAGCAGGCCGCCGATCATCGCG
ATGCCCAGCGGGCGGCGCAGCTCGGACCCTTCACCCAGGCCGATCGCCAGCGGCACGGCG
GCCAGGATCGCGACCATCGTGGTCATCATGATCGGGCGGAAGCGCACGATGCTGGCCTCG
CGTGCGGCGTCGCGCGGCGCCAGCCCATGCTCGCGCTGCGCCACCAGTGCGAAGTCGATC
ATCATGATCGCGTTCTTCTTGACGATGCCGATCAGCAGAACCAGCGCGATCATCGAGATC
ACCGACAGTTCGGTGTTGGTGCCGAACAACGCCAGCAGCGCACCGACGCCCGCCGCCGGC
AGCGTGGACAGGATGGTGACCGGGTGGATCAGGCTCTCGTAGAGCATGCCCAGCACCAGG
TAGACGGTCAGGATCGCGGCAAACACCAGGATCAGCATGTCGCTGGGATCTGAATTGAAG
CCGAAGCCCGCATCGTCGGCCAGGCGGATGTCGCCAGGCATGCGCATGCCGGCGACGGTG
GCATCGATGATCGCCTTGGCCTCACCCATGCTCACGTTCGGAGCCAGGTTGTAGCTGAGG
TCCATCGTCGTGTACTGGTTCTCGTGGGTGATCTGCGAGGGGGCCAGGCCGGGCATCTGC
GTGGCCACCGCGGTGATCGGCACCATGTCGCCGTTGCGCGCACGCACGTACACCTCATCC
AGCGCCGCCGGGGTGGCGGTCTGCGAGGGCAGGGCGTTGACCACCACGCTGTACTGGTTG
ATGTCCGAATAGATGGTGGAGATCTGGCGCTGGCCGAACGCACCGTACAGCGCGCCGTCG
ATGGCGCCGACAGTGATGCCCAGGCGCGCGGCCTTGGCGCGGTCGATCTGGATGTTCTGG
CGCAGTCCGGCATTGTCCACGTCGGTGCCGACGTCACGCAGCTTCGGGTTCTTCTTCAGT
TCCGCCTGCAGCTTGGGCAGCCATTCCTGCAAAGCAGCCAGGTCGTTGCCCTGCAGGGAA
ATGCGGTACTGCGCGCCCTGGCTGGAACCGCCGCCATCGTTGCTGGGCAGGTCCTGGATC
GCGCGCAGGCGCAACTGCAGGTCGGGGTAGCGATCGGCCTTGGCACTGAGTCGCGCCAAC
GCATGTGCGGTGGTTTCGCGGCGACCGTCGCTGCGTGACTTCAGCTCGATGTTGAACTGT
GCACTGGAGCCCTGACGGCCGCTGCCGAGGCGCACACCCACGGTTTTCACTGCCGGGTCG
GCCATCAGCATGTCGGTGATGCGACGCTGGCGGGCGACCATGTCCTCGAAGGAGACGGTG
GCGCTGGAATTGGCGCGGCCCCAGATCAGGCCGGTGTCCTGCGGCGGGAACGCGCCCTTC
TTCACCGCCCCGAACAGGAAGATGGTGACGCCGATCAGGATCAGCGGCGTCAGCGACAGC
AGCAGCGCGTGGCGCAGCGAGAAGTCCAGGAACACGGTGTAGATGCGCAGCATGCGCTCG
TGGCCGGCATCCAGCCAGCGTCCGAAGCGCGACGGCGGCGCGCTGTGGTCATGGGCGCTG
AGGAAGCGGCTGCACAGCGCCGGGGTCAACGTCAGCGAAACGATCATCGAGACCACGATG
GCCGCCACCAGGGTGACGGTGAACTCGCGGAAGAACGCGCCCATCATGCCGCTGGCGAAC
AGCAGCGGGATGAACACCGCGACCAGCGAGGCGGTGATCGAGACAATGGTGAAGCCGATC
TCGCGCGCACCGGTCAGCGCCGCCTGCATGCGCGGCATGCCCTCATCGAGGTGGCGCATG
ATGTTCTCGATCACCACGATCGCATCGTCCACGACGAAGCCGATCGCGATCACCAGCGCC
AGCAGGCTCAGGTTGTTCAGGGTGAAGCCCATCACGTACATCACCAACGCGGCACCGGCC
AGCGACAGCGGTACGGTCACTGCGGCGATCAGCGTCGGTGCCAGCCGGCGCAGGAACAGC
GCCATGGTCAGCACCACCATCGCCAGGCTGATCAGCAACGTGATCTGCACTTCATGCAGC
GACGAGCGGATGGTCGGCGTACGGTCGAAGTACGGCGTCATCGTGGTGCCTGGCTGCAGG
TAGTCGCGCAGGGTCGGGATCTGCGCCTTGACCCGGTCCACGGTCTCCACGATGTTGGCG
CCGGCACGGGTGAACACGTACATCACCACCGCCGGTTTGTGGTCGAACCACGCGGCCTGG
TAGGCATCCTGCTGGCCGTCGTAGACATTGGCGATGTCCTTCAGGCGGATCACCCGGCCA
TCGCCCTGGGTCTTGACCACCAGGTCGGCGAAGTCGGCCGCACGCGCCACCGAATCGTTG
GCGATGATCGCGGTTGTGGTGTTGCCGTCGCTGAGGAAGCCGGTGGGCGAGGTCACGTTG
GCCGCGCGCACCGCATTGCGCAGGTCATCGGCGGTCAGGCCCAGCGCGTTCATCAGGCGC
AGGTTGACGTCCACGCGCACCGCTGGCGTCGACGCGCCGGCGATGTCGACCGAGGCGACG
CCACTGATCTGGCGGATGCGCTGCGCCAGCAGCGAATCGGCGACGTTGTACAGCTCATCG
GCCGACTGCGTCTGCGAGGTCAACGCGATGGCGATCACCGGGTCATCGTTCGGGTTCGCC
TTCTGGTACATCGGCGACCCCATGCCCGAGGGCAGGTCGGCTTGCGCCGAGTTGATCGCG
GTCTGTACGTCCAGCGCGGCCGAATCGATGTTGTGGCCGCTCTGGAAGATCATGAACACC
AGCGAGCTGCCTTCCGAGCTCGACGAGCGCATGCGGTCGATGCCCGGCAGCTGGCCGAGA
TGGCGTTCCAGCGGCGCGGTAACCGTGGAGGCCATGGTCGCCGCATCGGCGCCGGACTGG
CTGGCATGCACGAAGATCACCGGGATCTCGATGTTCGGCAGTGCCGATACGCCCAGGCGC
AGGTAGCAGATCAGGCCGACCATGAACAGGCCGATGGCCAGCAGCGCGGTGCCGATCGGG
CGGCGGATGAAGGGGCCGGACAGGTTCATCGTGCCGCCCCTTGCAGCAGCGGGGCGTGGA
TCATGCCTGCGGCTCCTGCAGCGAACCGTCGCGCAACGCACGCTGCTCGCGGCGGCGGGC
AAGCCACTCGGAGAAGCGCTCCATGTACAGGTAGATCACCGGCGTGGTGTACAGCGTGAC
CAGCTGCGACAGCAGCAGGCCGCCGACGATGGCGATGCCCAGCGGGCGGCGCAGCTCCGA
GCCGATCCCGGTGCCCAGGGCCAGCGGCAGCGCGCCCAGCATGGCCGCGGCGGTGGTCAT
CATGATCGGGCGGAAGCGCAGCAGGCAGGCACGGCGGATCGCTTCGTGCGCGTTGGCACC
GGCGCGGCGGGCCTCGATCGCGAAGTCCACCATCATGATGCCGTTCTTCTTGACGATGCC
GATCAGCAGCACGATGCCGACGATGCCATCCACCGACAGGCTCAGGCCGCACAGCATCAG
CGCCAGCAGCGCGCCGACACCGGCTGGCGGCAGCGTGGAGATGATCGTGATCGGGTGGAT
GTAGCTCTCGTACAGCACGCCCAGCACGATGTAGATCACCACCAGCGAGGCCAGCAGCAG
CCACACCACGTCCGTCTGGCTGCCAGTGAACTCGGCGGCCTTGCCGATGAACTCGGCATG
CAGGTGGGTGGGCATGTCCAGGCTGTCCTTGGTCTCCTGGATTGCACGCACCGCTTCGGA
CAGCGAATAGCCCGGCGCCACGTTGAACGACACCGTCACCGCCGGCAGCTGCTGCTGGTG
GCTGACCACCAGTGGCGCGCTGCTCACCTTGCCTTCGGCCAGCGCCGACAGCGGGATGAT
GTTGCCGGCGCCGACGGTGATGCCGGTGTTCTGCGCGCCGATGCCGGTGGCGGTCGACGA
GTTGGACGAGGTGACCTGGCCGAAGCTGGTGGCGTTGGTGCCGGTCAGCGCGCCGGCGCC
ATTGGAGGCCACCGCCAGCTGCTCCATCAACGCGGTGCTGGTGCGGAACTCCGGCGCCAC
TTCCAGCACCACGCGATACTGGTTGAGCTCGGTGAAGATGGTGGAGATCTGGCGCTGGCC
GAACGCATCGTAGAGCGTGTCGTCGATGGTCTGCATCGGCACGCCCAGGACGCTGGCCTT
GTCGCGGTCGATGTTCAGCTCCAGGGCGCGGCCCTGGTTGGACAGGTTGTTGTCCACGTC
AGCCAGTTCCGGGCGCTTGCGCAGCGCTTCAGTCAGGCGCGTGGCCTGGGTCGCCACCGT
TGCCGAATCGACGTCCGACAGCGAGTACTGGTACTCGGTAGCGGCCACGCGGGTATCCAG
GGTCACGTCCTGCACCGGCTTCAGGTACAGCGCCACGCCGGGAATGCCGGCCACCGCCTT
CTGCAGGCGCGGCAGGATCTGCTCCAGGCCATCGCGCTGGCTGCGCTCCTTCAGCACGAT
CGACAGCTGGCCCTGGTTGAGCGTGGGGTTCATGCTGCCGGCACCGATGAACGCCGACAC
GCCGGTCACATCCGGGTCGTGGCGCAGTGCTTCGGCGACCTGCTTGGTGCGCTGTTCCAT
CTGCGGGAAGGCGATGTTCTGGTCGGCCTGCACCACGCCGGTGATCAGGCCGGTGTCCTG
TTCGGGCAGCAGGCCCTTGGGAATCAGCACATACAGCAGCACGGTCAGCACCAGTGCACC
ACCGGCCACGGCCAGGGTCAGGCGCTGGTGGCCCAGCACCCAGTCCAGGCTGTGCTCGTA
CAGGCCGACGGTGCGCGTCCACAGGTTCTGCTTGCCGGCCGCTGCCGCGCGCTCATGCGC
GTCTTCGCCCTCGGGCAGGGCGTCGGGCTTGAGCAGGTAGGCACACATCATCGGGGTGAG
CGTCAGCGAGATCAGCATCGACAGCACGACCGCGATGCTCAGCACCCACGCGAACTCGTG
GAACAGGCGTCCGGTGACGCCGGGCATCAGCAGCAGCGGCAGGAACACCGCCACCAGCGA
GACGGTCAGCGACAGCACGGTGAAGCCGATCTGGCGCGCGCCGATCTCGGCCGCTTCCTT
GCCACTCTTGCCCTGCTCGATGTAGCGCACGATGTTCTCGATCATCACGATCGCATCGTC
GACCACGAAGCCGGTGGCCACCACCAGTGCCATCAGCGAGAGGTTGTCCAGCGACATCCC
GGCGAACGCCATCACCGCGAAGGTGCCGGCCAGCGACAACGGCACTGCCACCGACGGGAT
GATCGTGGCCCACAACCGGCGCAGGAACACGAAGATCACCGCCACCACCAGGCCGATGGT
GAGGATCAGGGTGAACTGCACTTCATGCACCGAGGCGCGGATGGTCTCGGTACGGTCGTT
GAAGATCTCCAGGTGCACGTCGGCCGGCAGCACGCCCTGCAGCTGCGGCAGGATCGCGCG
GATGCGCTCGACGGTCTGCACGATGTTGGCACCAGGCTGGCGCCGGACTTCCAGCAGCAC
CGCCGGCTTTCCATCGGCCCAGGCGGCCAGCTGGTCGTTCTCCACGCCATCGATCACCTC
GGCCACGTCCGACAGCCGCACCGGGCGGCCGTTCTTGTAGCTGATGATGGTGTCGCGGTA
CTCGGCGGCGCTGGCCAGCTGGTCGTTGGTGCCGATGCTGTAGGACTGCGTCTTGCCGTT
CAACGAGCCCTTGGGCGCATTGACGTTGGCCTGGGTCAGTGCGCTGCGCAGCTGCTCCAG
GGTCAGGCCCATGTTCGACAACTGCGCCGGATTGACCTGGATGCGCACGGCAGGGCGCAC
GTTGCCGGCGATCGACACCAGTCCCACGCCCTGCACCTGCGACAGGCGCTGGGCCAGGAT
CGAGTCGGCGTAATTGTTGACGTCGCGCAGCGGGCGCGTGTCGGAGGTCAGCTTCAGGGT
GACGATGGCCGCGTCGGCCGGATTCACCCGGTTGTAGACCGGCTGGTAGGGAAGCGACGA
GGGCAGGGTGGCCTGGCGGATCGCCGCCTGCACGTCCTGCGCGGCGATGTCGATGTCGCG
GTCCATCGAGAACTGCAGGATGATCGTCGACAACCCGGCCGACGAGTCGGAGGTCATCAG
CTCCAACCCGGAAATCTGCCCGAACTGGCGCTCCAGCGGGGTAGTGACCAGCGAAGCCAT
GGTGGTGGCGTTGGCACCGGGGTACTGGGTGGTGACCACCAGGCTGGGCGCATCGATTTC
CGGCAGCGCCGACACCGGCAGCTTGCGGTAACCGAGGATGCCCAGCAGCAACAGGCCCGC
CATCAACAGCGAGGTGGCGATCGGGCGGCGGATGAAGATCGTCGAAAAGCCCACGGACTG
ATCCTTGCTGGCACTTCAATGTCGGCGCCGGCGGGTATGCCGGCGCGAGGGAGATCAGTG
GCCTGCGCTCAGCGCGGGCCACCACCGCGACGGCCACCGCCGCCAGCGTTCTTCTGCTCG
GCCGCCTTCAGTTCGGCCTCGGTCGGTGCGGCCGGGGTCTCCCCCGGCTTCAGCGCGGTA
ACCTTGCTGCCCGGCTTCAGGCGGAACTGGCCTTCACTGACCACCCGCTCGCCGCCCTTC
AGGCCTTCGGCGATCTGCACCTGGCTGTCGCCCACTTCCACGCCGCTGCGCACGGTCTGC
ATCTTTACCGTGTTGTCGCCCTGCACGATGTAGACGTACTCGCCATCCGGGCCACGCAGC
ACCGCCTGGGTGGGGATGACCACACCACCGGCGATCGTGCGCAGCTGCATGCGCACGTTG
ACGAACTGGCCCGGCCACAGGCCGTTGTCGGTGTTGTCGAAAATCGCGCGCGCCTTGAAC
GTGCCGCTGTCGGCACTGATCAGGTTGTCGACCACGTCGAGCTTGCCGTCGCCGGACAAC
ACATGCGAATCGGCACGGTCCAGCGCGGCCACCGGCACCGTGCCGGCGGCCTGCGCCTGG
CGCACGTCGCCGAGCTGGCGCTCTGGCAGGTTGAACAGCACGTGGATCGGATGGATCTGG
GTCAGCGTGACCAGCGCGGTGCCGGCGTTGACCACGTTGCCCGCGTCGACCGCGCGGATG
CCGGCGATGCCGGAGATCGGTGCGGTGACCTTGGTGTACTGCAGCTGCACCTGCGCCGAA
CGCATGCTGGCCTCGTTGGCGGCCACGGCGCTTTCGTACTGTGCCACTTGGTTTCGCTGT
GTATCCAGATCGGTCTTGGCGACGTACTGGCGATACTCAGGCGCGTTCGAGCGCTGGAAG
TTGGAGCGCGCAGTGGCCAACAGGGCTTCGTTCTGGCGCTTGGCTGCGGCGGCCTGGTCA
TAGCTGGCCTGGGCCGTGCGCGGATCGATCACCGCCAGCACGTCACCCTGCTTCACTTCC
TGGCCTTCGCGGAAATTCAGGCTCATCAGCTGGCCGCCGACCTGCGGGCTGACGGTAACG
GTGTTCATCGCAGTCACCGTGCCCAGCGCGCTGGCATACACCGGCACGTCCTGGCGCGTG
GCCTCCACCACGGTCACCGGTACTGGACCGGCATTCGGATCCTCGCCGCCCTGGCGCGCC
CCCGCAGCTGCACCACCGGCCTTGTCCTTGCCCCCGCCCATGACGCGCAGGCCGACCACG
GCCAGCACCAGCACTGCCACGACCAGCAGCACGATCTTCCAAACACGTGACATTACGAGG
ACTCCGAGAGGGCTGGACCAGGCGGGACGCCGGGGCAATGCGCAAAGCATACCTGTGCCA
CATCACGTTTCCTGCATGACGGATGGGACGGGCGCTAAGACCGGATCGAGCGCCGGAGGT
TCCCGTGGCGGCGGTGTTGCCCTACATTCAGCTGGAACCCTTCTGCTGTGGAGATTGCGA
TGCGCCGTTCGCTGCTGCTGTCCGCCCTGCTGCTGGCCCTGCCGGCCCTTGCCCACGCCC
AGGACGGGCAGCGCCCGGAAGTGACCGCCGCCGCGCAGCGGCTGCAGGCCAAGGTGGTCG
AATGGCGCCGCGATTTCCACCAGCATCCGGAGTTGTCCAACCGCGAGGCGCGCACCTCGG
CCGAGGTCGCCAAGCGCCTGCGTGCGATGGGCCTGACGCCGAAGACCGGCATCGCCCACC
ACGGCGTGGTTGCGATCATCGAGGGCGGCAAGCCGGGGCCGAAGATCGCCCTGCGCGCCG
ACATGGACGCGCTGCCGGTGACCGAGCAGACCGGCCTGCCGTTCGCCTCCAAGGCCACTG
ACCAGTACCGCGGGCAGACCGTGGGCGTGATGCATGCCTGTGGCCATGACGCGCACACCG
CGACCCTGCTCGGCGTGGCCGAAGCACTGGTGTCGATGAAGAAGGACCTGCCGGGCCAGG
TGATGCTGATCTTCCAGCCGGCCGAGGAGGGCGCACCGCCGCCGGAAGAGGGTGGTGCGG
CACTCATGCTGAAGGAAGGCCTGTTCGCCGATTTCAAGCCGGAAGCGGTGTTCGGCCTGC
ATGTGTTCTCCAGCGTGCAGGTGGGTCAGATCGCGGTGCGCGGTGGCCCGTTGATGGCGG
CCTCGGACCGGTTCGGGATCAAGGTGATCGGCCGCCAGACGCATGGTTCGGCGCCGTGGA
ACGGGGTTGATCCGATCGTCGCCACCGCCGACCTGGTGGGCACCGCGCAGACCATCGTCA
GCCGCCGCGCCAACCTGTCCAAGCAGCCGGCAGTGCTGACCTTCGGCGCGATCAACGGCG
GCATCCGCTACAACATCATTCCCGATGAAGTGGAGATGGTCGGCACCATCCGCACCTTCG
ACGAAGGCATGCGCCAGCAGATCTTCGCCGACCTGCGCAACGTGGCCGAGCACACCGCCG
CCGCGCATGGTGCCAAGGCGGTAACCGAGATCTACGAAGCCGACGGCAACCCGGCCACGG
TGAACAACCCGGCATTGACCGCGAAGATGCTGCCGAGCCTGCAGGCGGTGGTGGGCAAGG
ACAACGTATACGAGCCACCGCTGCAGATGGGTGCGGAAGATTTCTCGCTGTACGCCAAGG
AAGTGCCGGGCATGTTCTTCTTCGTCGGCTCCACCAGCGCGGGCATCGATCCGGCAACGG
CGCCGGCCAACCATTCGCCGAAGTTCCTGCTGGATGAGAAGGCGCTGGATGTCGGGTTCC
GCGCGCTGCTGCAGGTGAGCCTGGATTATCTGCACGGTGCCGGCACCCCGGCGGGGTGAG
GGTTTCCGCAGGGCTTGCAGCCCTGCACCCGCTTGGATCAACGGCAACGTCAACGTCAAA
AGCGGGCATTCCGTGGGATGGCGGGGTGGGTCCGGTTGAGGGGGACGCCGTAAACCCGTC
CCTGGGGGCTTGGCCGCGGCATCCATGCCGCGGACACCCCCTCAACCGGACCCACCCCGC
CTTCGACAGTGTCCCGCGGCTGTTGGTGCCCGCTGCTGTTGGTGGGTGCCGACCGTTGGT
CGGCACGGCGGACGTCATGAACGTCTGAAGGATCGGATTCTGATTTTGATTTTCCTGATC
TTTCCCGTGGTGGATCGGCGACAGAAATGTGTCGGAGGGCCGGGCGGGTGGGATGGGCGG
GGTATCCGCGCCATGGATGGCGCGGCTAAGCCCCCAGGGATGGGTTCACGGCGTCCCCGC
CCATCCCGCCCGCCTGGCCCACACCCCGGAACCCAGGCTTTCGACGACCCACCAACCCCA
CCACGGAGGGGCTCCGCCGTTGGCCAGCCCGGCCGAAGGCCCGCCGTCCGCGCGATACAA
TGGCGCCCATGAACACCCCACAGGATTCCAGCCTCGGTCGCGAGGTCAGTTACCCGTCGC
AGTACGATCCCGGCCTGCTGTTTCCCATCCCCCGCAGCGGCGCCCGCGCCGAGATCGGCC
TCGATGACGCCGCGCTGCCGTTCGTTGGCCACGACCGCTGGCATGCCTTCGAGCTGAGCT
GGCTCGACGCGCGTGGCAAGCCGCAGGTCGCCGTCGCCACCGTGCAGGTGCCGTGCACCT
CGCCGCGGTTGATCGAATCGAAGTCGTTCAAGCTGTACCTGAACTCCCTCAACAGCACCC
GTATCGACAGCGCCGAGGCACTGCGCGCGCGCATCGTGGCGGATCTGTCGGCCTGCGCCG
GTGCGCCGGTGGAGGTCGAATTCGGCCTGCCGGGCCTGCGTGAGACGCCGCTCGGCGAAT
CCATCGATGGGCTGGACCTGGAGATCGACTGCTACGGCCCGCCGCAGGCAGACTTCCTCG
CCGCTGATGCCGGCGAGGTGGTGGAGGAAACCCTGGTCTCGGCGCTGCTGAAGTCCAACT
GCCCGGTTACCGGCCAGCCGGACTGGGCCACGGTCAGCCTGCGCTACCGCGGGCCGAAGA
TCGACCGCGCCGGCCTGCTGCGTTACCTGGTCAGCTACCGCGAGCACGCCGAGTTCCACG
AGCAGTGTGTTGAACGGATCTTCAGCGAGGTGTCTGCGCGCTGCCAGCCGCAGTGGCTGG
AAGTGGAGGCCCGCTACACCCGTCGTGGCGGCCTGGACATCAACCCCTGGCGTGCCAGCC
CGGGCATCGCCGCCCCGGCCGCGACCTACCGCGAACTGCGGCAGTAACCGCCACAGGCGG
TTGCCCGTTGCACCGGGCCATGCCCGGCGAGCGCCGGCCAGCGGCCGGCATTACCATGAT
TCGCAGGCGGTTACGGGTGGAGCCGGCCGCTGGCCGGCAATCGGCCAAGGCCGGATCCCC
CTGGCACAGCCGGCCAGCGGCCGGCACTACCGGGCGTCCATTCCCCCGATTGTTCAGCCG
CCCCGGGGGGCGGCTTCACATCTGCACCATCCCCATTTAACAACCTCCATGGCACCGTGC
GAATCACGTAGTCATGCAGACGGGAGTTGTGGATGAGTACCGAGAAGAAAGCCGATTTCT
CCGGCGTCAGTGGCAGTGTCGACAGTACCGCCGAGCAGGTGCCGAAGGCGGACTTCTCCG
GCGTCAGCGCTTCGGTGGACAGCACCGCAGACGTTGTCAGCGGCGGCACCTATACCGTGC
AGAAGGGTGACTCGCTGTCGAAGATCGCCAAGCAGCATCTGGGCGACGCCAATGCCTGGA
AAAAGATCTTCGAAGCCAACCGCGATGTGCTTGATGACCCGGACAAGATCTTCCCGGGCC
AGACCCTGAAACTGCCGCCGAAGTAAGCCGGCCATCGAACGCCGTCCGACAATCCCTGGG
AGGAACGCCCGAATGATCAAGACCACCCCGCTACAGACCGCCCTGATCGCCGCCCTGCTG
GGCAGCGTTGCCCTGGTCGGTTGCAAGAAGGAGGAAGAGTCGACCGACAGCAACGCCGCT
CCGGCAGCGACCGCCCCGGCCGAACCCGCAGCTCCCGCGCCGATGACCGGCGCACCGCCG
CCGATGGCCGAAGCCTCTGCGGTCAACGTCTCGTCGGTCACCGTCGGCAAGACCGCCGCC
GCCGACAAGTCGGTTGCGACGACGGCTTTGTTCGCACCGAAGGATGACATCATCGTCTCG
GTCAAGACCGACGGCGCTGCCAACAACGTCACCGTTGGCGCCAAGCTGACCTATCAGGAC
GGCCAGGTAGCCGGCGAACAGAACGCTACCCTGAACACCAGTGGTGCGGAAACCACCAAC
GTCACGTTCAAGAATGCAAAGGGCTGGCCGGCCGGCAAGTACCGCGCCGAGGTCACCGTC
GATGGCAAGGCGGCCGGAACGCCGCAGGAGTTCGAGGTCAAGTAGGTCCTGCCGACTCTC
TCCCGGCAGGGCTCACGATGGACGCAGCCGCGAGGCTGCGTCCTTTTTTGTTGGGCGATG
GCTGGCTTCATCCACGCATGGCGTGGATCTGCTGATGCTGTGGGGGGCTTCATCCTGGCG
CGGATGGATCACAGCGTTGCCGCCGTGCAGTACCGCCGCGTATGGCGCGGCTTTGCCCCG
CGCGGCTGAAAACGCGACAATGCAGGGGTTTCCCCGCCGCGCGCCCACCCTGACGGCGAC
GGGGGAAAGCGTGGGGCCCGGCCCCGCGCGCGACACGGTTGCACGTGGCCCGGCGCTGGC
GCCGGCCTTCCCCTGAGCACTGCTACAGAGTCCAAGTCCCCCATGTCCAAGATTCTCTAC
ACGCTGACCGACGAAGCACCGTTCCTGGCCACCCAGTCGCTGCTGCCGATCGTCGGCGCC
TACACCGCCACCGCAGGCATCGTGGTGGAAACCCGTGACATCTCGCTGTCCGGCCGCATC
CTGTCGCTGTTCCCTGAACTGCTCAGCGACGCGCAGAAGGTCAGCGACGACCTGGCCGAG
CTGGGCCAGCTGGCGACCACCCCGGACGCCAACATCATCAAGCTGCCGAACATCTCCGCC
TCGGTGCCGCAGCTGAAGGCGGCCATCAAGGAACTGCAGGACCAGGGCTATCCGCTGCCG
GATTACCCGGAAACCCCGGCCGACGACCAGCAGCGCGACTACAAGGCGCGCTACGACAAG
GTCAAGGGCAGTGCGGTGAACCCGGTGCTGCGCGAAGGCAACTCCGACCGCCGTGCACCG
CTGTCGGTGAAGAACTACGCGCGCAAGCATCCGCACCGCATGGGCGCCTGGGCGTCGGAT
TCGAAGTCGCACGTCGCGCACATGGCCGCCGGTGACTTCTACGGCAGCGAGAAGTCGGCC
ACCCTGGCCAACGCCGGTTCGCTGAAGATCACCTTCCACGGCAAGGACGGCAGCGCCGTG
GTGCTGAAGGAAAAGACCGCAGTGAAGGCGGGCGAGATCGTCGATGCCGCCGTCATGAGC
CGCAAGGCACTGGCCGCGTTCATCGGCGAGCAGATTGCCGATGCCAAGGCCCAGGGCGTG
CTGTTCTCGCTGCACCTGAAGGCGACCATGATGAAGGTCTCCGACCCGATCATGTTCGGC
GTGGCGGTGAACGAGTTCTACAAGGACGTACTGACCAAGCACGCCGACGTGCTCAAGCAG
GCCGGTTTCGATGCCAACAACGGCATTGGTGACCTGGCTGCGCGCCTGCCGTCGCTGCCT
GAAGCCACCCGCGCCGCGATCGAGGCCGACCTGGCCGCCGAGTACGCGCAGCGCCCGGGC
GTGGCCATGGTCAACTCGGACAAGGGCATCACCAACCTGCATGTGCCGAGCGACGTGATC
GTCGACGCCTCGATGCCGGCGATGATCCGCGACTCCGGCAAGATGTGGAACGCCGAAGGC
AAGCTGCAGGACACCAAGGCGGTCATTCCGGACCGTTGCTACGCCGGCGTGTACCAGGCC
GTCATCGACGACTGCAAGGCGCACGGTGCCTTCGACCCGGCCACCATGGGCTCGGTGCCG
AACGTCGGCCTGATGGCGCAGAAGGCCGAGGAGTACGGCTCGCACGACAAGACCTTCCAG
ATCGCCGCCGACGGCGTCGTCAAGGTCACCGATGATGCCGGCGCCGTGGTGTTCGAGCAC
GCCGTGGAAGCTGGTGACATCTGGCGCATGTGCCAGACCAAGGACGCGCCGATCCAGGAC
TGGGTCAAGCTGGCCGTCGAGCGCGCCCGCCTGAGCAGCACCCCGGCCGTGTTCTGGCTG
GACGCCGCCCGCGCCCACGACGCGCAGGTCATCGCCAAGGTCGAGCAGTACCTGAAGGAC
CACGACACCACCGGGCTGGACATCCGCATCCTGCCGCCGGTGGAAGCCACCGCGTTCTCG
CTGGACCGCATCCGCAAGGGCGAGGACACCATCTCGGTGACCGGCAACGTGCTGCGTGAC
TACCTGACCGACCTGTTCCCGATCATGGAACTGGGCACCAGCGCCAAGATGCTGTCGATC
GTGCCGCTGATGGCCGGTGGCGGCCTGTTCGAGACCGGTGCCGGTGGTTCGGCCCCGAAG
CACGTGCAGCAGTTCGTTGAAGAGGACTACCTGCGTTGGGATTCGCTGGGTGAGTTCCTG
GCCCTGGCCGCGTCGCTGGAACACCTGGGCAACCGCTACGACAACGCCGCTGCCCGTGTG
CTGGCCAAGGCGCTGGACGAAGCCAACGGCCAGTTCCTGGACAACGACAAGTCGCCATCG
CGCAAGCTGGGTGGCATCGACAACCGTGGCAGCCACTTCTACATCGCGCTGTACTGGGCC
CAGGCCCTGGCCGCGCAGGACGAGGACGCCGCCCTGAAGGCGCGCTTCGCCCCGCTGGCC
AAGACGCTGACCGACAACGAGCAGAAGATCGTCGAAGAGCTGATCGCAGTGCAGGGCAAG
GCCGTGGACATCGGTGGCTACTACCGCCCGGACGTGGCCAAGGCCAGCAAGGCGATGCGC
CCGAGCGCGACCTTCAACGCCGCGCTGGAGCAGCTGCGCGGCTGATCCACTGCCGTTCGG
CCGTGACACCGGAACCCGCGCTTCGGCGCGGGTTTCTTTTTATGGCGCTGGGGTCAGATC
CCTTTTGCAAGCAAAAGGGATCTGACCCCATTCGACCCATGTCCAGAACCGTGACATCCG
TCGGTCGTCGGAATGCCGTCAACGGGGCATGAAACTTGCCCGCGATGGCGGTCGCAGAAT
GGATCGGCGCCGTTTCGCAGTCGCCTTGAATCTGAGCAATCGATCACGACGGCCGCCGCT
GGCGATGCCCTAGCCTTGGCGACGCGAGGCCACCGGGGAGGTGGCCGCACGGGGAACACG
GATGGCACGCGTGCTGGTAGTGGGAACCGATATCCAGGGCGAGCAGGCCCTGCTGCAACG
GCTGCGCCTGGCCTCGGCGCTGCCGGATGGCCAGGTCCGCCGCAGCCAGGATCTGGACGA
TTGCGATCTGCTGGTCATCCGCGATACCCCGGCGCTGCGCAACGCCGCCCAGCGCATGCG
ACAGCAACGTCCGCGCCTGCAGTGCTGGATCGAGGACATCGGCGGCCAGCTGCGTGATGG
CGACGGGCATCAGGACGTGCTTGATGACGGTGCCATCGGTCGCGCGTTGCGTCGCATGCA
GTTGGCACCGGAGCCCCTGGCCATGCAGACACCTGCGCCGATCCGCCTGGCAGATGGCGC
GCACGCCATCACCCGCCTGCTGCGCGAGCGGCTGCCGCTGCGACAGGGCCAGGCACTGCT
GGGTGATGCGGGCGAGCCTCTGCTGCTGATGGATCTGGAGCACGATCAGGCCGTGCTGTT
GCAGGAGCCGGCTGCGGCGCTGGTGGAGCGGCTGGCCGATGCCTTTGAGCGCCTGCAGCT
GGACGCGCTGACACCGGCGCGCCTGCAGGCCCTGGCCGGCGAGCGGCCACGCCAGCCGCT
GCGGCCACTGCTGTGGCAATGGGCGCAACGCAGCCGCCATTGGCAGGCGCTGGACGAGCG
GCTGCGCGGCGCGTCGGTGAAGCTGCTGCGCTGGCCGGACTTCCGCGTACTGGGCCATGA
CCACGATGGCTTCCGCCTGTGCTCGCTGCTGCTCAAGCGTGCGTGCACGGTTGAGGAATG
CACGATGCTGCTCGAACTGCCGGCGGCGGCGGTTCGCGATTTCATCCATGCCGCCTATCT
GTGTGGCTACGCGCAGCTGCAGGCCGCCCCGGCGACGCTGATGATGGCGGCAGGTGGCAC
CCGCACCGACAACGGACTGCTCGCCCGCCTGTGGCGGCACCTGCGCGGGAGCGAGCGCAA
TGCGTGAGCACAAGGTGGTCGTGCTGGGCGGCATGGGCAGCGGCAAGTCGACGCTGGTAC
GCAGCATCGCGGCTGGCGCGGTGGTCGACACGGATGTGGCCAACAGTGATCGCCTCGGCG
CCGACAAGGCCTCCACCACCGTGGCGCTGGACTACGCAGACATCGACCTGCCCAACGGCG
AACGCCTGCGTCTCTACGGCACACCCGGCCAGCAGCGTTTCGATTTCCTGTGGCCGATCC
TGCTGCAGGGCGCCCGTGGCGCGGTGCTGCTGCTGGATGCGCGCCGCGCCGGCCTGGCCA
GCGAGCTGGAAGGCTATCTGCAGGTGCTGCAGCCGTTCGCATCATCCTTGGCACTGGTCG
TGGCGGTCACCCACCTGGACCAGGCACCGCAGGCCGCACTGGATGACTGGGCCATCCGTG
CCTGCCTTGACGACCAGCCGCTGCCGCTGCTGGCCGTGGATGCCCGTGACCGAGGACAGG
GACTGCTGCTGATGGATGTACTGATGAGCGAAATGGAAGCGCACGCACTGGTGGCTGCAC
ATGGCTGACGGGCAGGTGGCGGGACTGCCCGACGCCGGTCAGCGTGAGCGCCTGCAGCCC
CTGCTGCAGGACCTGCAGCAGCGGGTCGAAGGCGTGCGCACGGTCGTGCTGGCCAGCGTC
GATGGCTTTGCCCTGGTCAGCGCCGGCGCCGAAGGGCGCGGCGAACGGCTGGCGGCGATG
ACCAGCGCGATGCTGGCGCTGGCTGCGGCGGTCGGGCGCGAACTGGTGCTGGGCGATCTG
CAGACACTGATGCTGGAAGCGGCGGGCGGAAAGGTGCTGATGCTGGCGATCCAGGCCGAA
GGGCGCGCACCGTTGCTGCTGATGGCGGCCTGCGACCAGCGCAGCGTGATCGGCCAGGTG
CTGTGGCAGAGCAGGGAATGTGGCCAGGCGATCCTGGCCGAACTCGGCGGATCGTGAGCC
CGGCCGCAGGGGAACAAGGGGCTCGGACCAACATCGACAAGGGGTGCGACGTGGCTGGAT
TGAATGATTCGTTGAACGCACTGATGGGCATCGACGGCGCGCAGGCAGTGGCGCTGGTCG
ATTACGAAAGCGGCATGCTGCTGGGCGAAGCCGGTGCCGGCATGGACATGGAAGTGGCCG
CCGCCGGCAATACCGAAGTGATCCGCGCCAAGATGAAGACCGCCGCATCGCTGAACCTCA
ACGACAGCATCGAGGACATCCTGATCTCGCTGGGCAAGGCGTACCACATCATGCGCCCGG
TGGCGAAGAAGAAGGGCCTGTTCTTCTACATCGTGCTGGACCGTACCAAGTCCAACCTGG
CATTGGCCCGGCGCAAGGTGCAGGACGTGGAGGCCGAACTGGCGATCTGAGCGGCCGCCT
CCGTAGCGCCGGACCATGCTCGGCTGCTTCCAGCCGAAGCAGCCGAGCACGTTCGGCGCT
GCCTTCAGGCTGCTGGAAGCAGCAGTGCAGAGACGAACGAGAGAGCCTTGCTGTCGCGTG
CGGCGAAGTACCTGGGCGCATGATCTGGCAGCCACACTTCGTTGAAGTGGCGGCGGAAGT
CCTCGTAGAACTCGTTGGGATACAGCTTGGCCTGCACCGTGCGGCCGTCCGGGTAGGCGT
GGTCATACGTGGGCAGCGCATCGGTGTCGACGCCGCGATGATCCCTCAGCCATTTGCAGA
ACAGTCGGCCTTCGGAGATGTCCGGCACCAGCGCCTGCGGGAGCGTATAGCCCGCCTGCT
CCAGCGGTGCGATCAGGTTCAACGTCAGCTCGTTGAGCATCGAGAAATGGGTGTACGGCA
CCTTGGCACGGTTCTGCATGTAGCGGTCGATGTGCACGGGCAGCAACGCATTGGCGCGAC
CCTGCTGCCATTCCACCACCCACTGCGAGACCTTCACTGCGAACCTGCGCGACAGCCACT
GGCCGAGGTGGATGGCGAGGTACGGGTGGATCCAGGTGCCCTGCATGGCCGGGTTCCCAC
CGGATACCACGTGGATCAGCTCATTCTCGGACAGCTTCGTCTGCGCCATGAGCTCCTGCA
GGAACTCCTCCGTCGATTTCAGTGCCCGGTAGTCGGACCAGCGCTTGCCGACGGACTGGC
ACAGGGCGGTCGCGCTGATGTAGCCGTCGCGGGCGCGCTGCGGGATGACGTTGCCTTCCT
CCACGCGCGGAATAAAGGTCATTTGCTGCATGCGTCACCTCGTGCCGTTGTTGGGCCTGA
TAGGGTAGGCAGCAGGGAGGCATCAGGTCTGTAGGAATCGTTGCGTTTGTCGCGGCATGC
AGTGGCCCTACACAAGCCACCCCACGCCAGCGTATGGTGAGGCAGGTCCTCCCGGGTGAG
CCCTGCATGTCCGAGCCTGACACCGTTGCCGACTTGGCGTCGCGCATCGCCGGCGCCATT
CACGCCGGCTTCGAGCAGTATCACGCCCGCTTTGCGGCGATCACCGCCCGTGCGCGGCAG
CGTTTCGAGCAGCGCGACTGGGTGGGCGCGCGCCGGGATGCAGTCGAGCGCATCGCGTTG
TACGACCTGTGCATCGCCGAACAGATGGATGCGCTGCGGCGTCTCGCCGGCGAAGCGATC
GGGGAACGCGCGCTGTGGCTGCAGGTGCATGCGCGCTATAGCGCACTGCTGCGGGGGCTG
ATCGACGCCGAGCTGTACAAGACCTTCTACAACACGCTGTCGCGGCGCTTGTTCTCCACC
CGTGGCGTGGACCCGGCGCTGGAGTTCATCGCCTTCGATGTCGAGCCGTCCGATGCGATC
ACCCACCCGGTCGCACGGCATACCTATGCGGTCTCGCCGACGCGGCCGGTGGAGGCTCTC
CAGCGCGTGCTGGCCGATTACCGCTTCGACATTCCGTATTCGCACCAGCTGCGCTGCGCG
GCGACCATCGCTGTGCGCCTGCAGGATGATCTGGCCCACTGGGGTGATACGCCGGTGCGC
AGCATCGAGCTGCTCGACACCGTGTTCTACCGGGAGCGCCGCGCCTACCTGGTGGGTCGC
GTGTTCGGCGAACACCGCTTCTCACCGTGCGTGATCGCCCTGGTCAACGATGGGCAGGGC
CTGCGTGCAGATGCGGTGCTGACCCGGCGTCGCGATGTCGCCCATCTGTTCGGCGTGTCG
CGCAGCTATTTCCAGGCCGACCTGGCCACGGTGGGCGATGCGGTGGTGTTCCTGCGCAGC
CTGTTGCCGGGCAAGCCCATTGATGAGATCTATACGGTGTTGGGCCGCGCCAAGCAGGGC
AAGACCGAGCGCTACCGTACCTTCTTCCGCCACTTCAACGAACATCCGCAGGAGCGGCTG
GTGCATGCCGAAGGCACGCCGGGCATGGTCATGGCGGTGTTCACCCTGCCCAGCTATCCG
CTGGTGTTCAAGCTGATCCGCGACCGCTTCGCGTGGCCGAAGTCGATGTCGCGGCAGCAG
GTGGAAGAGAAGTATGCGCTGGTGTTCAACCTCGACCGTGTCGGTCGCCTGCTTGATGCG
CAGCCGTACCGCCATCTGCGTTTCCCGCGCGACCGCTTCGCACCGGCCTTGCTGCAGGAG
CTGCTTGCGCAGTGCGCGCAGAGCGTGCGCGTCGATGGCGATCAGGTGGAAGTCGCACTG
TGCTACGTGCAGCGTCGCTTCCGTCCATTGAACCTGTACCTGCGCGAGCAGGGCGGCGAC
GCGGTGCGTGCGGCGGTACTCGACTACGCGCAGGCGATCACCGACATGGCGCGCAACAAC
ATCTTCCCCGGCGACATGCTGCCGAAGAACTTCGGCGTATCGCGGCATGGCCGGGCAGTC
TTCTACGACTATGACGAGCTGTGCCTGGTCAGCGACTGCGTCTTCCGCGCCTGGCCGCAG
CCGCGCACGCCGGAGGAAGCCATGGCCGACGAACCCTGGTTCCACGTCGGGCCACGCGAC
GTGTTTCCAGAGCGCTTCGGCCCGTTCATGGGCCTGCCGGCGGGCGAGCTGGCGGCGGTG
CGCGAACATTACCGGCACCTGTTTGATCCCGCGTGGTGGCAGGGCCTGCAGGCGCGCTTC
GCCAGCGGTGATTATCCGGATACCCCGCCCTATGCGGCGGTCCATCGCCTGGCCTGAACG
GCGTGGCGTGGACTGCCTGCCGGTCCCGCTCGGACTGCGGTACGCTCGGGGTTCACCTCA
TCACCATGGATCCGGCAATGATGCGTTCCCCCCTGTTCCTTGCGCTGGCCCTGGCGTTCG
CCGCCGGTGCTCCCCTGCTGCCGGCCGATGCCATGGCCCAGAACGCGCGCGCCGTGCGCG
CCACTGCCGAGATGAGCATGGTGCTGTCGGGCAGTATCGACGTGGCGGCCGATGGTTCGG
TCAGCACGCTGGTCCTGGACCAGCGTGCCATGCTCGCACCCGGCATCGTGTCGTTCGTGG
AAGGCGCCATCCGCGGTTGGCAGTTCGAACCGACGCTGCGTGATGGTACGCCGGTGCCCG
TCCACGCGCCGCTGCGCGTACGCCTGCGTGGCAAGGAGCAGGAAGACGGCAACTACCAGA
TCAGCATGACCAGCGTCGACTTCAGTGAATATGATCCGAAGGCTACCGATTCGATCACCC
AGAAGCGCATGCCGCCGCCGCGCTACCCCGAAGAGGCCTACCGCAATGGCGGGCAGGGTG
ACGTACTGCTGCTGGTCAAGGTCGCACGCGACGGCACCGTGGCCGATGTCATTGCCGAGC
AGGTGAACATGACCGTGGTCGCACCGGAACGGACCATGGACAGGATGCGCGACATCTTCG
CCAAGGCCAGTATCAGTGCGGCCCGCAAGTGGACCTTCTCGCCGCCGACCACCGGCGAGG
ACAGCACGCGGGATTCATGGACCGTGCGCGTGCCGGTCACTTTCGCCCTGAACAACAGCG
ACAACGGCCAGCCGGAACGCTACGGCCGCTGGCGTGCCTTCATCCCCGGCCCGCGCCAGG
CCGCACCCTGGCGCACGCCGGATGGCGCCGGACAGGCGGGAAGTGATCTGCTGCCGGCCG
GCGGCGTGTACATGGTCGATGGCACCCAGCGCGGCCTGCGCCTGCTGACGCCGCTGGCGC
AGCGCTGAGCCCGGTGCGATGGAGCGGTCGGCCAGGCCGGCCGCTTTTCAGTCCGCGTAC
GGGTAGACCACCACGCGGTTGCGGCCCTGTTCCTTGGCCATGTACAGGGCCTTGTCGGCC
AGCCGCAGCGCCTGCTCGGCATCGACATGGAAGCTGGGGAAGTGGGCCACGCCCAGCGAC
ACGGTGATGGTGCCGACCGGCTCGAACGGATGATCGGCGATGTGCTGGCGCAGCCGCTCG
CCGGCCTGGCGCGCCGAGTCGGTACTGATGCCCGGCAGCAGCAGCAGGAATTCCTCGCCA
CCGGCACGGCAGAGGATGTCGCTGTCGCGCGAGTAGCGGCGCATCTGGTCGGCGATATGG
ACGATGGCGGCGTCACCGACGTCATGGCCGTGGCTGTCGTTGATCGATTTGAAGCGATCG
ATGTCCAGCGCCAGGATCGCGAACGGAATGCCCTGCACCTGCAGCGCATCCAGCGCCTGC
TGCAGGCCGCGGCGATTGAGCAGGCCGGTCAGCGGATCGGTACGGTTGGCGCGGTTGAGT
GTGCCAATGCGGTCCTGCAGGGCGTTGAAGCTGTGCAGGACCGCCTGCTTGAGCTGGGCA
ACCTCGAAGTACCATGCGCGGATGCCGCTGACGTGGTTGATCGCGCTGCCGGTGTCCTCG
CCACCCTGCACGTTGCGCGCCAGCTGCCACAGCGGCATCGAGATGCGCCGGGCGAACCAC
CAGGTGATCAGCAGTGACAGCAGGCCGAGCGGGATCGCGTTCCAGATCACCGCGGTCATC
AACCGTGACAACGGCTGCAATGTGGCCTCGGTCGGCCGCTGGGCGATGATGCCCCAACCA
GTGGCCGGTACCGGCGCGTAACCGGCCAGCATCGACACGCCCAGGTTGTTACGGACCTGC
TGCGCGCCGCGCTCACCGCGCACCACCGCCTTCACCGCCGGGTTGCCGACCACGTAGTCG
CCGACCCGCTTGCCGTCGGCGTGGTACAGCAGGCGGCCATGGCGGTCGACCACGTACAGG
TAGGAGCCGTCGCGGTAGTAGTGCTTGCCCAGCAGCGTATGCAGCGCGCTGCGCTGGCGC
AGGTACAGGGTACCGCTGACGTAGCCGCGATAGTGGCCCTGGCGGTCGAAGATCGGGTGC
GACAGCGAGACCAGCAGCTTGCCTGTGGTCGACTGGTACGGGTCGCTGATCATCGGCTGG
CGTGCGGCCAATGCGGCATTGTTGCCGACGCTGTGCAGGATCTCGCCCTGCAGCTGCAGG
GTCTGCGGCGAGGTGGCGATCACCAGGCCGTCGGCGTCCACCACCAGCGAGGAATTGAAG
CTGTTGGTCTGCAGCTGCAGGCGGCTGGCCTCGTCCTGCGCCTGTGCCGGATCGAGGTCA
CTCTGGCCGAGCCGGGTGGCGGCGTAGGCCAGCTCCTGCTGTGCGGCCAGCAGGAAGTTC
TGGGTGGTCTCGGCCAGCTTGGTGGCATAGACGCGGTTGGCTTCCAGGGTATTGCCGACC
AGCTGGTCGCGCTGCACGCGGTAGCTGGCCAGCAGGGTATTGGCCAGGGCGATGATGGCG
CTGAGCAGGGCCAGGGCGAGGATCAGCTTGCCCAGGTTGAGGCGGGGAGACAGCGTTCGC
ATGCGTCGACGGATCCGGCAGGAGGCTGGACCCGACCGGTTCTCCGGAAGGGGCGACAGC
GGAATCGGTGGCCACGCCCGCAGGGCCGGGCAGGGTATCGGGCGGATTATCGCCAAAAGT
CGGCGGCGGCAAAGTGAAGTGGGTCGCCCTGCAGGCAAAAAAAAACCTGCCGCAGCGAGC
GGCAGGTTCCTTTCGATGCAATGCCGTGGATCAGCGCTTCATCGAGCCGAAGAACTCGTC
GTTGGACTTGGTGTTCTTCATCTTGTCCAGCAGGAACTCCATCGCGGCCATTTCATCCAT
CGGATGCAGCAGCTTGCGCAGGATCCAGATCTTCTGCAGCAGTTCCGGCTCGATCAGCAG
GTCTTCGCGGCGGGTGCCGGAACGGTTGATGTCGATGGCCGGGAACACGCGCTTTTCAGC
GATACGGCGGCTCAGGTGCACTTCGCTGTTGCCGGTGCCCTTGAACTCTTCGTAGATCAC
CTCGTCCATCTTCGAGCCGGTGTCGACCAGCGCGGTGGCGATGATGGTCAGGCTGCCGCC
TTCCTCCACGTTGCGCGCGGCACCGAAGAAGCGCTTCGGGCGGTGCAGGGCGTTGGCGTC
CACGCCACCGGTCAGCACCTTGCCCGAGCTCGGCACCACGTTGTTGTAGGCGCGGGCCAG
GCGGGTGATCGAGTCGAGCAGGATCACCACGTCCTTCTTGTGCTCGACCAGGCGCTTGGC
GCGCTCGATGACCATTTCGGCCACCTGCACGTGGCGCGCGGCCGGCTCGTCGAAGGTCGA
GCTGATGACCTCGCCGCGCACGGTGCGCTGCATTTCGGTCACTTCTTCCGGGCGTTCGTC
GATCAGCAGCACGATCAGGTGCACGTCCGGATGGTTGGTGGTGATGGCAGTGGCGACCTG
CTGCATCATCATCGTCTTGCCGGCCTTCGGCTGGGACACGATGAGCGAGCGCTGGCCCTT
GCCCTGCGGCGCCATCAGATCGAGGATGCGGCCGGTAATGTCTTCCGACGAACCGTTGCC
ACGCTCCAGGGTGAAGCGGCGGCGCGGGAACAGCGCGGTCAGGTTCTCGAACAGCACCTT
GTTCTTCGACGCTTCGATCGGCTCACCGTTGATGGTGTCGACGATGTTCAGCGCGAAGTA
GCGCTCGCCGTCCTTCGGGAAGCGGATGCGGCCGGAGATGTGGTCGCCGGTGCGCAGGTT
GAAGCGGCGGATCTGGCTGGGCGAGATGTAGGTGTCGTCCGGGCCGGCCAGGTAGCTGGC
TTCGGCCGCGCGCAGGAAGCCGAAGCCGTCCGGCAGGATTTCCAGCACGCCATCGGCGGC
AACGCCGTCGCCGTGGCGGGTCAGCACCTTCAGCAGGGCGAAGATCACGTCCTGCTTGCG
GGCACGGGCCACGCCTTCGGAGATCTGCAGCTGCTCGGCGATCTCCAGCAGCTTCTGTGC
CGGCATGCGCTTGAGGTCGCTCAGCGAGTAGACCGGGAAGCCCTCGGGCACGTTGGCGTG
CGGGCGCGGCACGAAGGGCTGCTGCTCGCCGCCGTCCTGCGGCATGCCGTCATCGCGGCC
ACCGCGGTTGCGGTCGCGGTCGCGACGGTTGCGGAAACGGTCGCGGCGATTGCCCTGGCC
CTGCTGGCCGTTCTGGTTGTAGGGGTTGTTGTTCTGACCCTGGCCCTGGTGCTGCCCACC
GCCCTGGTGGTTCTGCTGGCGCTGTCCGGATTCGCGGCCTTCGCCACCCTCACCGCCGCC
GGAGGCGGGGGCTTCAGTGGCAGGCGCGCTCGGCGCGGGGGCGGCTGCAGCCGGTGCCGG
CGCTTCGGGCGCGGCTGCCAGCGGCAGGGTCGGTTGCGCCGGAGCGGCGCTGGTTTCGGC
GGCTGCCGGGGCGGCGGCCTTGCTCACGCGGGGCTTGCGCACGCGCTTTTCGGCGGGCGC
ATCGGCGCTGCCGGTTTCGGAAGTGTTATCGGACAAGAGCGTTATTCCTCGCTTGAAGGT
GCGAGCACCCGGCTGGGGCGGCGAACGTTGGGAATGGGTCTGGAAGAAACTGCGTCCAGA
GGGTGCGGCACGCGAGCGCGGCCGGATATGCCGACACTATCATCGGCCTGCGGCGGCATG
CAAGGGTCGCCGGGAACAGCATTCATGATGGACGCGGGGCGCCCGCCGGCAGCCGCGGGC
AGCGGCTGCCGGGAACAGCAGGATCAGGCCAGGGCCTTGTCCAGCAGGCCGGCCAGCTGG
GCCTTGCCCACCGCACCGATCTGCTCGCCGACCTTCTCGCCGTCCTTGAACACGACCAGG
TACGGAATCGAACGCACGTGGTACTTGGCGGCCAGTGCGCGGTTGTGGTCGACGTTGACC
TTGGCGATCTTGGCGCGGCCCTGGTAGGCATCGGCCAGTTCGTCCAGCGCCGGGGCGATC
ATCTTGCAGGGGCCACACCACTCGGCCCAGAAATCGACCAGCACCGGTTCCTTGGAATTC
AGCACTGCGCTATCGAAGTCGGCGTCGCCGACATGTACAACCTTGTCGCTCATCTTGGTT
TCTCGTCTTGGATTGCACCCGGCCATGCCGGAGGTGGGTGAACTGGGCCATGCCCGGTGG
CGCGACCCTCGTCGTTGCCTCGCGGCGCACCGCCGCGGTGCGTTCGGCGGGATGCCTGGA
CGCTCACGGCCGGCAGTGTACCCCTATCGCAGGGCAGGGACAGGCGCCGGTTGGAACCCA
GCGTATCGTGATCGCTTCGATGGCCGGTATGTGTCGGATTTCACTGTCTTCCTGTACATG
GGGCTGGCAGTGGGCGACACCAGCGAACCCGGGCAGGCCGTTCAAGTCCGGTGTGGCTGG
GTGAAGGTAGCGTCTCTGGATGCCATGAGACGCCGCATTCCGGTTTGCCTGCCCGAGTGC
GGTAAACTGGGGCATTGTGCGGCGCGCGGACCGGTGGTCCCAGCCTGCCAACCCGCCGCA
GGGGCCGCAGTTTGCGACGGTGCCCCTAGACGATGAAGTGCCAGCCGCCCCACGGGCCGG
CGGCCATACCAAGACGGACTCATGAGCGACAAACCGCTGACCGATTTGACCTTCTCCTCC
TTCGAGCTGCATCCGGCCCTGCAGGCCGGCCTTGAAGGAGCCGGATTCACCCGCTGCACC
CCGATCCAGGCGCTGACCCTGCCGGTCGCGCTGCCCGGCGGTGATGTTGCCGGCCAGGCC
CAGACCGGCACCGGCAAGACCCTGGCCTTCCTGGTCGCTGTCGTGAACCGCCTGCTGACC
CGCCCGGCGCTGGCCGACCGCAAGCCGGAGGATCCGCGTGCGCTGATCCTTGCCCCGACC
CGCGAACTGGCCATCCAGATCCACAAGGATGCGGTGAAGTTCGGTTCCGACCTGGGCCTG
CGTTTCGCGCTGGTCTACGGTGGCGTGGATTACGACAAGCAGCGTGAGCTGCTGCAGCAG
GGCGTGGACGTGATCATCGCCACCCCGGGTCGCCTGATCGACTACGTCAAGCAGCACAAG
GTGGTTTCGCTGCACGCCTGCGAGATCTGCGTGCTGGACGAAGCCGATCGCATGTTCGAT
CTGGGCTTCATCAAGGACATCCGCTTCCTGCTGCGCCGCATGCCGGAACGCACCATCCGC
CAGACCCTGCTGTTCAGTGCCACCCTCAGCCATCGCGTGCTGGAGCTGGCCTACGAGCAC
ATGAACGAGCCGCAGAAGCTGGTGGTCGAAGCCGAGACCATCACCGCTGCGCGCGTGCGC
CAGCGCATCTATTTCCCGGCCGACGACGAGAAGATCCCGCTGCTGCTGGGCCTGCTGTCG
CGCAGTGAAGGCGCGCGCACCATGGTGTTCGTCAATACCAAGGTGTTCGTCGAGCGCGTC
GCCCGCTCGCTGGAAAAGGCCGGCTACCGCGTCGGCGTGCTGTCCGGCGACGTGCCGCAG
AAGAAGCGTGAGAGCCTGCTCAACCGCTTCCAGAAGGGCCAGCTGGAAATCCTGGTGGCC
ACCGACGTGGCCGCGCGTGGCCTGCACATCGACGGCATCAAGTACGTCTACAACTACGAC
CTGCCGTTCGACGCCGAAGACTACGTGCACCGCATCGGTCGTACCGCGCGCCTGGGCGAA
GAGGGTGATGCGATCAGCTTCGCCTGCGAACGCTACGCGATGGGCCTGCCGGACATCGAG
GCCTACATCGAGCAGAAGATCCCGTCCGAGCCGGTCACCAAGGAACTGTTGACGCCGCTG
CCGCGCCCGGAACGCCCGGCCCCGGCTGCTGGCGAGGAAGGTGAGGAGAACGAGAGCGTC
GGCCAGATCTTCCGTGAAGCGCGCGAAGCCCGCGCCGCTGAAGAAGAGCGCCGTGGTGGT
GGTCGCAGTGGGGGCCGCTCCGGCGGTGGCCGTGGCGAGCGTCGCGAAGGTGAGCGCAGC
GGCGAGCGCCGTTCGCGTGGCCCGCGCAAGCCGCGCGTGGAAGGCGAGCAGGTTGCAGCT
GCCCCGGCCGAAGGTGCTGAAGCCGCTGTCGCCCAGGCTCCGCGTCCGCCGCGCCCGCCC
CGCGCCGAGGGCGCGCCGGAAGGTGCCGTGGATGGCGAGCGCAAGCCGCGCAAGCGCCGT
CGTCGTCGCCACGGCCGTCCGGTCGAGGGTGGCGAGGGCGTGCAGGCCAACGCCGGCAAC
GGCGCCAGCCCGGTGACCCCGGTGCAGGTGGTGGCCAAGCCGGTGCGCACGGCGGCCGAC
AGCGGCGATTCGTTCCTGACCCGCATCGGCCGCAAGATCCGCCGGATGCTGTCGGGCAGC
TGATCGGCGCTGCCGATCAGCGGGAAGCCCCCGACCGCTGGTCGGGTGGCTTTGAACGGT
AGTGGCGGGGGGGGGGGGGGGCCCCCCCCCCCCCTGGGGGCCCCCCCGCGCCCCGCCACT
ACCGATCGGCGCCACCGTCTCCACGAGGTCGCGCCGCTCCTGCATAATCGGGGCATGAGT
GTCCTGCGCTTCGACAATGTCAGCAAACAGTACGCCGGTGGCCACGAGGCGCTGATCGAT
GTCAGCTTCGAGGTCGCGCCGGGCGAGATGCTGTTCGTCACCGGCCATTCCGGTGCGGGC
AAGAGCACCCTGCTCAAGTTGATCCACCTCGACGAGCGGCCCAGCCGCGGCGCGGTGGTG
TTCGACGAGCGCAACCTGCTGAAGGTGCGCGGCGGCGACGTGCCCCGCCACCGACGCGCG
GTGGGCGCGGTCTACCAGGACCACCGGCTGCTGATGGACCGCTCGATCGCCGAGAACGTG
GCGCTGCCGCTGATCCTGCGCGGCACCCGCCGTGGCGACATCAGCAAGCGCGTGCGCTCG
GTGCTGGAGCGGATGGGCCTGGGCCATCGCGAGAAGGCGCTGCCCTCGCAGCTGTCGGCC
GGCGAGCAGCAGCGCGTGGGCATCGCCCGCGCCATCGTCGGCGAGCCCAAGCTGCTGGTG
GCCGATGAGCCGACCGGCAACCTCGACCCGACCCTGGCGGCGGAGATCATGGCCCTGTTC
GCCGAGCTGCCCTCGCGCGGCACCAGCGTGCTGGTGGTCAGCCACGATCTGCCGCTGCTG
CGCCGCATGCGCAAGCGCGTGCTGATCCTCGACCATGGCCGGCTGGTGGATGACATCTCG
CCGCAGGACCTGGCGGAGTAACCGATGGCGAAGAACGAAAACAGCGAAGCCGCCGCCCCC
TCGCGCGTGGGCGTCTGGTTCCAGCACCACGTGCACAGCGTGGTGTTCAGCCTGGGCCGC
GCCTGCCGCAAGCCATGGGCGACCCTGCTGACGGTGATGGTCATGGCGCTGGCGCTGGCG
CTGCCGCTGGGCCTGTCGATCGCGCTGGACAACCTCAAGCAGTTCGCCGGCAGCGTGCAG
CAGTCGCGCGACATCAACGTGTTCCTGAAGGGCAACGTCGATGCACCCGGCGCGCTGCGC
CTGGCCGGCCAGCTGCGCGACCGCGACGACGTGGCCGAAGTGAACGTGCGCACGCCCGAG
CAGGGCCTGCAGGAACTGCGCGATGCCGGCCTGGGTGAGGCGATCGACGCACTCAACGAC
AATCCGCTGCCTTCGCTGCTGGTGATCACTCCCGGCCAGGGCAAGGACGACGCACGCCTG
GCGCGCGCGCTGGAAAGCCTGCCCGAGGCCGATCTGGTGCAGCACGATGCGCTGTGGCGC
CAGCGACTGGATGCCTGGCTTGCCTTCGGTGCGCGGCTGGTGCAGGTGCTGTCGGTCCTG
CTCGGCGCAGGTGCCGCGCTGGTGGTCGGCAACACGGTGCGCCTGGACATCCAGGCCCGC
CGCGAAGAGATCGGCGTGCTGCAGCTGCTCGGCGCCAGCGATGGCTTCATCCGCCGCCCG
TTCCTGTACCTGGGCGCGTGGTACGGCCTGGGCGCCGGCGCGGTGGCGCTGGCCCTGATC
GGCGCTGCGGGTGCCGCCCTGCGCATGCCGCTGGCCGAACTCTCGCGCAGCTACGGCAGC
CCGTTCGTACTGCACGGCCTGGACCTGCTGCACGGCGGCCTGGTCCTGCTCGGCACGCTG
CTGCTGGGTTGGCTGGGCGCCTGGCTGGTCACCGGCCACTTCCTCCGCCAGACCCGCCCG
ACCGACACCTGAGACCGGCATGCAACCGCAAGCGCTGAAACACCTTGAAGGGCCCGCGAC
GCGGGTGATGGTGGTCGATGGCTCGAAGCTGGTGCGCAAGCTGATCGCCGACGTCCTGCA
GCGTGACCTGCCGGGCGTGGAGGTGATCGGCTGCGACAGCATCGAGGACGCACAGCAGGC
GCTGGCACAGGGGCCGGTGGACCTGGTGACGACCTCGCTGACCCTGCGCGATGGCGACGG
CCTGGCGCTGGCGCGGATGGTGCGCGAAGCGGCCGGCCAGGCCTATGTGCCGGTGATCGT
GGTCTCCGGCGATGCCCAGCAGCACCTTGAGCAGCGCCGCTTCACCGAGTACGTCACCGA
CTATTTCGACAAATCGCTCGGCCATGAAGCACTGGCGACCTTCATCCGCGGCTACGTGCA
GCCGCAGACCATCCCCGGTGCCACCATCCTCTATATCGAGGACAGCCGCGTGGTGGCCGA
GGCCACCAAGCGCATGCTGGAACGCCAGCAGTTGAACGTGCTCCACGTGGTCAGCGCCGA
AGAAGCGTTCACCCTGCTCACCGCCGAGTCGCTGGGCCGCAGTCGCCACCGCATCGACCT
GGTGCTGACCGACGTCACCCTGAAGGGCGAACTGAGCGGTCGCGACGTGGTGCAGCGCGT
GCGCGTGGATTTCGGCTACGGCAAGCGCCGCCTGCCGGTGCTGGTGATGACCGGCGATGG
CAACCCGCACAACCAGACCGGGCTGCTGCAGTCCGGTGCCAACGACCTGGTGCTCAAGCC
GATCGAAGAACGGCTGCTGGTCACCAAGGTGCTGTTCCAGCTGAGGCTGGCCCGATTGAA
CGATGGACCTCTGTTGCGATGATGGATGAAGTAGCCGACACCCCGACGATCCAGCTGGAA
CCGAGCTGGAAGCAGCATGTCGGCGATTACCTGTTGCAGCCGCAGATGCGCGAGCTGTCC
AGCTTCCTGCGCCAGCGCAAGGCCAGTGGCGCGGCGGTGTTCCCGCCCGGCCCGCAGATC
TTCGCCGCGTTCGACGCCACGCCGTTCGAGCAGGTGAAGGTGGTGATCCTCGGGCAGGAC
CCGTACCACGGTCGCGGCCAGGCACATGGCCTGAGTTTCTCGGTGCCGCCGGGCGTGCCG
GTGCCGCCGTCGCTGCTGAACATCTACAAGGAGATCGAGAGCGATCTCGGTATCCCGCGT
CCGGACCACGGTTGCCTGATTCCGTGGGCGCAGCGTGGCGTGCTGCTGCTCAATGCGGTA
CTGACGGTGGAAGAGGGCAAGGCCGGTGCGCACCAGGGTCGTGGCTGGGAAGGCTTCACC
GACCACGTGGTGGATGTGCTCAACCGCGAGCGCGAAGGGCTGGTGTTCATGCTCTGGGGC
GCCTATGCGCAGCAGAAGGGCAAGGTGATCGACACCCGCCGCCATCGCGTGCTGAAGTCG
CCGCATCCGTCGCCGCTTTCGGCCCATCGGGGCTTCCTCGGCTGTCGTCATTTCTCGATG
GCCAACGAGTACCTGCAGCGCCGCGGCCAGGCCCCGATCGACTGGTCGCTGCCGCCGCGC
TCGGTGCTCTGAGCGCCGGCTGGCGGCCGGGCCTGAACGCCGGACAACGTTCCCTGGCCT
GAATGGGCCTCCAGAACGGCCCGTTCAGCTCCGCTTGACCGGAATCGGCCGCTTTACGGC
AGGTAATTGCTTGAATTCCAAGGGATTGTGAATCCCGAAAAGCATGCTCGCCACTGTCAT
CAAATCGCGCTACGGTAGGGCTCTGTTTGGGACCAGTGTTGCATCAATGGGATGCTGGAA
CTTTTTCCTCCTTTAGCAGTCCAAATCCCGGACTGCTAAGATGGGTGCCTATGAGCCAGA
ACACCTCTACTGCCCTTGTGGCAAACAATCTCCCGATTCCCAGTGCGCTCGGTTCGCTGG
ACGCCTACATCGGTGCCGTGCACCAGATCCCGGTGCTGTCGGTCGATGACGAACAGGACC
TGGCCCGTCGCTTCCGCGACGGCAACGATCTGGACGCTGCCCGCGAGCTGGTGCATTCGC
ACCTGCGCTTCGTGGTGCACGTGGCCCGCGGCTACAACGGCTACGGCCTCGCCCTGGGCG
ACCTGATCCAGGAAGGCAACATCGGCCTGATGAAGGCGGTCAAGCGCTTCGACCCCGACA
TGGGCGTGCGCCTGGTCTCCTTCGCGGTGCACTGGATCCGTGCCGAGATGCACGAGTTCA
TCCTGAAGAACTGGCGCATCGTGAAGGTCGCCACCACCAAGGCGCAGCGCAAGCTGTTCT
TCAACCTGCGCAAGTCGAAGACGCGCCTGGGCTGGATGAACGCGGCGGAAGTGAGCGCGG
TGGCCAAGGACCTGAACGTGTCCGAGCGCGAGGTCATGGAAATGGAGTCGCGCCTGTCGG
GTCGCGATATCGGGTTCGATGCGCCGACCGACGAGGACAACGAGCACGCGCCGCCGTCGC
CGGCTGCGTTCCTGGTTGCCGATGACGAAGACCCGTCGATGGCCTACGAGCGCGAGGACA
GCGAAGATAACCAGATGCAGCTGCTGCGCGAAGGCCTGGCGGAACTGGATGCCCGCTCGC
GCGACATCATCCGCCGCCGCTGGCTGGACGCGGACAGCAAGGTGACGCTGCAGGAACTGG
CCGACGAGTACGGCGTGTCGGCCGAGCGCATCCGCCAGGTTGAAGCGAACGCGCTGAAGA
AGATGAAGGCGCTGTTCACCGCGTAAGCGGGGTGGCGTTGGATTGAAGAAAGGCCCGGCG
GAGATGCCGGGCCTTTTTGTTTCTGGAGCGCATCCACGCATGGCATGGATCAATCCTGAC
GCCAGGGTGGCAGCTGCGCCGACCGGAGCATGCGCTGGACGCTGATTTTCACGCCGTACC
ACTCGGTGGCACGGTATGATCATGTCACGTGTCTTCCGCACTCGAAGCTTCAACCGCAGT
ACACGACGTTCTTCACTGACCGATAGAGCCTTGTGCCGCGCGGTGGTGGAAATGCGTCAA
GGACTGATTGATGCAGATATAGGGGGCGGCCTTCTCAAAAAGCGGGTGGCGCTGCCGGGC
CGCGGAAAGCGCGGTAGCGCCCGCGTTATTGTCGCAACTAGGGTGGGGCACTACTGGTTC
TTTCTCTTCTGCTACGAGAAGAACGCGCGCGCGACCATCAGTAGTGCGGAACGGGACGCC
CTTCAGCTGTATGCGTCTGAGTTCTTGAGAATGAGCCCTGAACAGTTGGACAGGGCAGTT
ATCTGCGGAGAACTGCAGGAGATTTGCCATGACAAAGACGGTTGAACATGGACGTGCAAA
GAGTGCGATCCTCGATGCGGTGCATGAAGGCGCGGCGGGCCTTTACGCCAGCGGCTTCAT
CGACAAGCGGCGCATGAGCATGTACGAGGCGCTTTGTCTGAGGCCTGTGCCCGAATACAG
CAGCGCCCAGATCCGTGCACTTCGCACGTCGTTGGAACTTAGCCAGCCGGTGTTCGCAGG
TGTGCTCAACACCAGCGTTTCGACAGTCCGTAGCTGGGAACAGGGCGGGAAGAAGCCGAG
CGGGCCGTCGCTGAAGCTTTTGAACCTGATTGATCGGAAGGGTCTCGAAGCAGTCCTGTA
AAGCAAAGGCCCGGCAATGCCGGGCCTTTGCTTTACTGTGGTATTCAATCCGCGCCATGC
ATGGAAGCGGGGGTGTGCCTCACCCCTCGCGTGCGATCGCGCGCCAACCGATGTCGTTGC
GGTGGAACGCGTTGGCCCAGCTCACCTTGGCCACGCCGGCATAGGCATTGGCCTGCGCGT
CGCGCACGCTGTCGCCCAGTGCGGCCACGCACAGCACGCGACCGCCCGCACTGACCACGT
GGCCCTGCGCATCCAATGCCGTACCGGCATGGAACACCTTGGCACTGGCCGGCACGTCGT
CCAGGCCGGAAATCACGTCACCGGTGATCGGCGCTTCCGGGTACGGCCTGGCCGCCAGCA
CCACGCCCAGCGACGGGCGCGCGTCCCACTGCGCTTCGACCTCATCCAGGCGACCATCGA
TAGCCGCTTCCACCAGCTCGACCAGGTCCGACTGCAGGCGCAGCATCACTGGCTGGGTTT
CCGGGTCGCCAAAGCGCACGTTGAATTCGATCACCTTCGGTGCGCCGCTGGCATCGATCA
TCAGGCCGGCGTAGAGGAAACCGGTGAACGGGATGCCGTCGGCGATCATGCCCTGCACGG
TGGGGTTCACCACCTCGCGCATCACCCGTGCATGCACCTCCGGCGTCACCACCGGGGCCG
GCGAATAGGCGCCCATGCCGCCGGTATTCGGGCCGGTGTCGCCGTCGCCGACGCGCTTGT
GGTCCTGCGAGGTGGCCATCGGCAGCGCATGCACGCCGTCCACCATCGAAATGAAGCTGG
CTTCCTCACCGTCGAGGAATTCCTCGATGACCACGCGCGCACCGGCATCGCCAAACGCGT
TGCCGGACAGCATGTCACGCACCGCGTCCTCGGCCTCGGTCAGGCTCATCGCCACGATCA
CGCCCTTGCCGGCGGCCAGGCCATCGGCCTTGACCACGATCGGTGCGCCCTTCTCGCGCA
CATACGCCAGCGCGGCGTCCACGTCGCTGTGCACGGCGTAGTACGCGGTGGGGATGTTGT
GGCGCGCCAGGAAGTCCTTGGCGTAGGCCTTGCTGCCTTCCAGCTGCGCGGCGGCGGCGG
TTGGCCCGAAGATGCGCAGGCCGGCGGCGCGGAAGCGGTCGACCACGCCGGCCACCAGCG
GTACTTCCGGGCCGACCACGGTCAGCGCTACGCCTTCGGCCTGGGCCAACGCCAGCAGGC
CGTCGATATCGGTCACCTTGACTGCCACGTTGCGGCACGTGTCTTCGCTGGCGGTACCGG
CGTTGCCGGGCGCCACGATCACTTCGGTGACACGGGAGGACTGGGCCAGCTTCCATGCCA
GGGCGTGTTCGCGGCCGCCAGAGCCGATGACGAGGATCTTCATGGGACAGGGTTCTCGGG
TACGGAAGAGAAAAGCCGGGCAGGGCCCGGCTTGGTGATGCGGATCAGTGGCGGAAGTGG
CGCACGCCGGTGAACACCATGGCCAGCCCATGTTCGTCGGCGGCGGCGATCACTTCGGCA
TCGCGCATCGAACCGCCCGGCTGGATGACCGCCTTGATGCCGGCGGCTGCAGCGGCATCG
ATGCCATCGCGGAACGGGAAGAAGGCGTCGGAGGCCATCACCGAGCCCTCGACCACCAGG
TTCGCATCGGCGGCCTTGATGCCGGCGATGCGGGCCGAGTACACGCGGCTCATCTGGCCG
GCACCGACACCGATGGTGCGGTTGTCCTTGGCGTAGACGATCGCGTTGGACTTCACGAAC
TTGGCGACCTTCCAGGCAAACAGCAGGTCGGTGAACTGCTTGTCGGTCGGCGCCAGCCTG
CTGACCACCTTCAGTTCGTCGCGGGTCATGCCGCGGTTGTCCGAGGACTGCAGCAGCAGG
CCCGAGCCGACGCGCTTGCTGTCGAAGTTGTTCAGGCCGTCGCCGTGCGGGATGCGCAGT
ACGCGCACGTTGGCCTTCTTCTGCGCGTACTCCAGCGCGGCCGGCTCGTAGTCCGGGGCG
ATCAGCACTTCGACGAACTGGCGATCGAGGATCACCTTGGCGGTGGCGGCATCCAGCGGC
TTGTTGAAGGCGATGATGCCGCCGAAGGCGCTGGTCGGGTCGGTGGCGTAGGCCAGCTCG
TAGGCATCGCCGTTGCCGGCACCGACGGCCACGCCGCACGGGTTGGCGTGCTTGACGATG
ACGCAGGCCGGCGCATCGAACTGGCGCACGCATTCCCACGCCGCATCGGCGTCGGCCAGG
TTGTTGTAGCTCAGCTCCTTGCCCTGCAGCTGCTGGAAGGTGGCCAGCGTGCCCGGCACC
GGGTACAGGTCGCGGTAGAACGCGCCGCTCTGGTGCGGGTTCTCGCCATAGCGCAGGTCC
ATCACCTTCACGAAGGTGGAGTTCATCTGCGCCGGGTACTCGGCACGGGCCGGCACGGCG
GCGTCAGTGGCGGTGACCGCCGACAGGTAGTTGCTGATCGCCGCATCGTACTGGGCGACG
CGGTTGAACGCGGCCACCGAGAATGCGAAGCGGGTGGCCGCCGTCAGCTGGCCGTTGTTG
GCCTCCAGCGAGGCCAGCAGCTCGGCGTACTGCGACGGATCGGTGGCCACCGCCACGCGG
GCGAAGTTCTTGGCAGCCGAGCGCAGCATGGCCGGGCCGCCGATGTCGATGTTCTCGACC
GCGTCGGCCAGGGTGCAGTCGGCCTGGGCGGTGACCGATTCGAACGGGTACAGGTTCAGC
ACCAGCAGGTCGATGGCACCGATGCCGTGCTCGGCCATCACCGCATCATCCAGGCCGGAA
CGGCCCAGCAGGCCGCCGTGCACCATCGGGTGCAGGGTCTTGACCCGGCCGTCCATCATT
TCCGGGAAGCCGGTAACCTCGGCCACGTCCTTCACGGCCAGGCCCGCATCGCGGATCGCC
TTGGCGGTGCCGCCGGTGGACAACAGCTCCACGCCGCGTGCCGCCAGCGCAGTGGCCAGC
TCGACCAGGCCGGTCTTGTCGGAAACGGAGAGGAGGGCCCGGCGGACGGGCAACAGATCA
GCAGTCATGGGACAGAATCGGCAGCGGAGCGGGGCCGATATTGTAGGCGGTGGGGGCCGG
TGGCGGGCGCCGGCGGGGAAAATCGACCCGCACCCACGGCCTGTGGCCGCCTTCAGCACA
GCCTGGCCGGGGGCGGTCCGCAAGCAATTCGATGGGGCGCGCTGCTCCAATCGGGTAGGC
TGTGCCGGAACTGCCAAGGATCAGCGGGTTCGGATCGTGTCGATCTATGCATTGAAAGGA
CGTTTTCAGGACCTGTTGCGTCCGGCCGTACGCGGTCTGTACCGCATGGGGATCACCGCC
AATGCGGTGACCGTGACCGCGGCCGTGGTCTCGCTGCTGGTCGCTGCCGCCGTCTGGTGC
TGCGCGCCGGCCCAGCCCCTGCTGTACCTGCTGCTGCCGCTGTGGATGCTGCTGCGCATG
GCGCTTAACGCCGTGGACGGCATGTTGGCCCGCGAGTTCGGCCAGCAGTCGCGGCTGGGC
GCCTATCTGAACGAGCTGTGCGATGTGATCGCCGACGCGGCGCTGTACCTGAGCCTGCTC
AGCGTGCCGGGCGTGCGCCCGGAAGTGCTGTGGCTGCTGGCCTGGACGGCGGCGCTGAGC
GAGTACGCCGGGGTGCTGGGGCTGATGGTCGGTGCCAGCCGCCGCTATGACGGCCCGATG
GGCAAGAGTGACCGCGCCTTCGTCGTCGGCGTGCTGGGTCTGCTGCTGGCGTTCGAGTGG
GTTGGCGCGATGACGGTCACTGGCGTGGCTGCGGCCATGGCGGTGCTGTGCATGCTGACC
ATGATCAACCGCGTCCGTCGCGGACTGCGGGAAACGGCGGTTTCGTCGAATTAATCAAGC
AGATACAAAAAGACAATCAGGAGATTGCATGCGTCAGGCGCAGGAACGGGAATTCCACAG
CTTCGACCAGGTACCGCTGTTCTACCGGTACTGGGCGGGCACCACCGCCACCCCGGCCAC
CCGGGCCATCGTGCTGCTGCACCGCGGCCACGAGCACTCCGGGCGCGTCACCCACCTTGT
CGATGAGCTGGACCTGCCCGACACCGCCTTCTTCGCCTGGGATGCGCGCGGCAATGGCCG
TTCGCCGGGTGCGCGTGGCGATGCACCGGGCTTCCCGGCGCTGGTGCGCGACCTGGACAG
CTTCATCGCCCACATCGGCGCCGAGCACGGCATTGCGGTGGAAGACATCGTGGTGATCGC
GCAGAGCGTAGGGGCGGTGGTCGCCGCGACCTGGGTGCACGATTACGCGCCACGCCTGCG
TGCGCTGGTGATGGCTTCACCGGCGTTCAAGGTGAAGCTGTACGTGCCGTTCGCGCGGCC
GGGCCTGGCCTTGATGCAGAAGCTGCGCGGCAACTTCTTCGTCAACAGCTACGTCAAGCC
GCAGTGGCTGACCCATGACCCGGCGCGGGTGGAAAGCTACCGTACCGATCCGCTGATCAC
CCGGCCGATCTCGGTGCGCGTGCTGCTGGGCCTGTACGAAGCGGCCGACCGCATCGTGGC
CGATGCGCAGGCGATCAGCGTGCCGGTGCAGCTGCTGGTATCCGGCTCGGATTTCGTGGT
GCACCGTGGCCCGCAGGATCGCTTCTATGAGCGCCTGTCCAGCCCGATCAAGGAGCGGGT
GCACCTGCCGGGCTTCTTCCACGACACGCTGGGCGAGCGCGATCGGGCACCGGCACTGGC
GCGCATCCGCAGCTTCATCCAGGCGCGTTTCGCCGAACCGCTGCGCGAGCTGTCACGGCG
CGACGCGCACCGCCATGGGCCGACCTTCGAAGAGTCGGAGATCCTGGCCTGGCCACCGGA
ACGCAACAGCCTGGCCGACCTGCGCTGGCGCGTGGTACGTGGCGGCCTGCGCTTCGGCGG
CACGCTGTCCGAAGGCATCGCGCTGGGCCTGCAGACCGGTTTCGATTCCGGTAGCACGCT
GGACTACATCTACCGGAATGAGGCGCGCGGCAAGGGCCCATTGGGGCGGATGGTCGACCG
CAACTACCTGGATGCGATCGGCTGGCGTGGCATCCGCGTGCGTGGCCAGCACCTGCAGGA
ACTGCTGCGCGACGCCGCACAGCGCCTGCGCGGGCAGGGCACGCCGGTGCTGGTGCTGGA
CGTGGCCGCCGGCCATGGCCGCTATGTGCTGGAAGCACTGGGCCAGGGCGAGCAGCGCGC
CGACCGCATCGTGCTGCGCGACTTCAGCGATCTGAACGTGCCCCAGGGCCAGGCGTTGAT
CCAGCGCCTGGGCGCGGCCGACATCGCGCGCTTCGAGCAGGGTGATGCGTTCGACCCGGC
ACAGCTGGCCAAGGTCGATCCAGCGCCGACGCTGGCGGTAGTCTCGGGCCTGTACGAACT
GTTCCCCGACAACGACGCCGTGCTGCGCTCGCTGCAGGGCATTGCCGCAGCGGTGCCAGT
GGGTGGCTACCTGGCCTATACCGGCCAGCCCTGGCACCCGCAGCTGGAATTCATTGCCCG
TGCCTTGACCAGCCACCGCGGTGGCGCGGCGTGGGTGATGCGCCGCCGTACCCAGCAGGA
GATGGACGAGCTGGTGCGCCTGGCCGGGTTCGAGAAGGTGGCGCAGCGTATCGACGACTT
CGGCATCTTCACCGTATCGCTGGCGCGCCGGACCGCGTGATGGCGACGCTCGCCGCATCC
CCACTGGCCGCAGAGGGGCGCCCCTGGCGGCGCGCCCTGTTGTGGCTGGCCCTGCTGGGT
CCGTTCTTCTTCGCCAGTTATGGCTTCGCCAACTGGATGGCCGGCCGCCACGCCACCCTG
CCGGTGATGGCGTTCGGCTGGGAGACCCGCATCCCGTTCGTGCCATGGACCATCGTGCCG
TACTGGTCGATCGACCTGTTCTACGCGGTCTCGTTCTTGCTGTGCCGGCAACGGCTGGAG
CTGGACCGGCACGCATTGCGGCTGTTCAGCGCACAGCTGATCGCCGTGAGCTGCTTCCTG
CTGTGGCCGCTGCGCTTCAGCTTCGAGCGTCCGCAGATCGGCGGTGTGTTCGGCTGGCTG
TTCGATGTGCTGCTGGGCTTCGACAAGCCGTTCAACCAGGCACCGTCGCTGCACATCGTG
TTGCTGATCGTGCTGTGGGTGAAGTTCGCACAGTACCTGCACGGGGTGTGGCGCTGGGTG
CTGCACGCGTGGGCGCTGTTGATCGGCGTCTCGGTGCTGACCACGTTCCAGCATCACTTC
ATCGATATCCCGACCGGCCTGCTGGCCGGCTGGTTGTGCGTGTGGCTGTGGCCGGAGCAG
GGCACGCCACCGCTGCGTGCATGGCGCACGGCACGTGATGCCAAGCGCTGGCGCCTGGCA
GGGGTGTACCTGCTGGGGGCCGCTGTACTGCTGGTGCCGGTGGTGCTTCTGCGTGGCGCC
GCGTTGTGGCTGCTGTGGCCGGTGGTGTCGCTGCTGCTGCTGGCGCTGGCCTATGCCGGG
CTGGGTACCGCGGTGTTCCAGAAGCGCGCCGATGGTCGCCTGACCATGGCGGCACGCTGG
CTGCTGGCGCCGTACCTGGGCGCAGCCTGGGTCAATTCGCGGCTGTGGACGCGGCGTGCG
CCGCAGCCGGTGCCGGTGATGGATGACGTGTGGCTGGGACGCATTCCCTGTGCTGCGTTG
CCAACACCGCTGGTCGGCGTGGTCGATACCTGTGCTGAACTGTCCTGCCGCGCGCCGGGC
GCGGCGTATGCCAGCGTGCCGATGCTGGACCTGGTGGTGCCCACGCCGGAACAGCTGCGC
GAGGCGGCCGATGCCATCGAGCGTCTGCGCGTGCAGGGGCCGCTGCTGGTGTGCTGCGCG
CTGGGCTATTCGCGTAGTGCCGCCAGCGTCGCCACTTGGCTGCTGCGCGGTGGTCGTGCC
GCCGATGCGAACGCGGCAGTGGCGATCGTGCGGGCTGCACGTCCCGGCATCGTGCTGCAC
GCGGCGCATCTGCATGCCATCACTGCTGCGGCAGGAGCGCGCGCATGAGCACGGTTCCCG
ATCTGGTGACCATGCAGCTGCTGCTGCGCCAGGGGCGTTGGCCGGCGCTGCTGTCGCTGG
GGATGTTGCTGGTGGCACTGCTGCTGCTCGGCACCGAGCCGGGGCTGGCGATGATCGCTG
CCGGCCTGTTGCTGCTCAGTGTTGCCGCGGGCATCGCACAGGCCTACCACGCGTGGCGGG
TGGGGCTGGATGCCAGCCTGCTGCAGCTGCTGCGCGATGAAGGCCTGGAGGGCGAAGCCG
CCGCGCGCCGCATCGATCAGCTGCTGCACGACAGTGGCCTGCGCCGCGCGTCGCCCGATG
CGCCACTGCGTGGCTGGGATGCGCGCTGGTCCGGCATGCGCCGCCTGCTGCTGCGCCAGT
ACCTGCTGACCGCAGTGCAGTTCGCACTGCTGGTGCTGGCCGTGGTGTGGCCGCAGACGT
GAATGGGAGTGACCGATGTTTGCCGAACTGATTGCCCGCGCCTGCAGTGGCGCGATCCAT
GTGGTGACCGGCGCACGCGCGCTGTGGATCGGTTGCGCGCCGTCCAGCGAGCGCCGCGTG
TACTACGGCAACCACGCCAGCCATGGTGACTTCGTGCTGATCTGGTCATCGATGCCACCG
GCACTGCGGCGCCAGGTGCGCCCGGTGGCCGCGGCCGAGTACTGGCAGCGTGATGGCCTG
CGTCGCTACCTGATCGATGCGGTGTTCAACGGTGTTCTGGTCGAGCGCGAGGCCGGCCAT
CGCCAGCAGGACCCGTTGCAGGTACTGCGCGATGCGGTGGACGAAGACTGCTCGCTGATC
CTGTTCCCGGAAGGCACGCGCAATATCGGCGATGAACCGCTGTTGCCGTTCAAGAGCGGC
ATCTACCACCTGGCGCGGCAACGGCCGGAGCTGGAGTTCGTGCCGGTATGGATCGACAAC
CTGAAGCGGGTGATGCCGAAGGGGCGGTTCCTGCCGTTGCCGCTGCTGTGCACGGCCACC
TTCGGCACGCCGCTGCGGCTGCAGGCCGACGAGGACAAGGCCGCATTCCTGGCCCGCAGC
CGGCAGGCGCTGCTGGACCTGGCGCCGAATGGAGGTCGTGCATGAGTTTCGTGCTGGATG
TATCTGGCGATCTGGCAACGCAGAGTGTCGGCCAGCAGACCGGCCTGCTGTTTGCCGGCG
TCGGCGCGGTGCTGGTGCTGGCCACGCTGGTGGCCGAGACCCTGCGCTGGCGCCAGCGCG
GTCAGCCCAGCGCGGTGATCGCCAACCTGGTGTCGCGTATCCGTGCATGGTGGGTGATGG
CGATCGTGGTCGGGCTGGCGCTGTTCTTCGGTCGCGCCGGGGTGATCGTGCTGTTCGCGA
TCATTTCGTTGTTCGCGCTGCGCGAGTTCATCACCCTGGCACCGACCCGTTCAGGCGACT
ACTACGCGCTGCTGGCTGCGTTCTACATCGTGCTGCCGTGGCAGTACTACCTGGTGTGGA
TCGACTGGTACGGCATGTACACGCTGCTGATCCCGGTCTATGCGTTCCTGTTCCTGCCGA
TCCTGTCGACCATCGGTGGCGATACCACGCACTACCTGGAGCGCACCGCGAAGGTGCAGT
GGGGGTTGATGATCTGCGTGTTCTGCATCTCGCACGTGCCGCTGCTGCTGAACCTGCACG
TGCCCGGTCACGACCCCTCGCGCAACGTGCTGCTGTTCGCCTTCCTGGTGATCGTGGTGC
AGTCCTCGGACGTGTTGCAGTACATCTGGGGCAAGCTGCTGGGCCGGCACCTGATCGCGC
CGAAGCTGTCGCCGTCGAAGACGGTGGAGGGCTTCGTGGGTGGCGTGCTGAGCGCCAGCG
CGCTTGGGGCGGCGCTGTGGTGGATCACCCCGTTCACGCCGCTGCAGGCGTTCGGCCTGT
CGCTGCTGATCAACCTGATGGGATTCTGGGGCGGCCTGGTGATGTCGGCGATCAAGCGCG
ACCGTGGGATCAAGGACTGGGGCCACATGATCGAGGGCCATGGCGGCATGCTCGACCGGC
TAGATTCGGTGTGCTTCGCCGCGCCGGTGTTCTTCCATGTGGTGCGGTACTACTGGAAGG
CGGGCGGCGGCGGGTGATCCCGCCGGGGCTGCATCCACGCATGGCGTGGATCTACCGGTA
GTGCCGGCCGCTGGCCGGCAACTGCGACATCCTGCCATCGTTCATGGGGTTGCCGGCGAG
CGGCCGGCACTACCCGCGCGCGCTCAGGCGCTGATGCCGTATTCCTTCAGCTTCTTGCGC
AGGGTGGCGCGGTGGATGCCCAGCATCGCGGCGGCGCGGCTCTGGTTGCCTTCGCAGTGG
TTGAGCACTTCCACGAACAGCGGGATTTCCATCTCGCGCAGCACGATCTCGTAGACATCG
TCCGCGTCGCAGCCATCAAGATCACGCAGGTAGCGGCGCACGGACTGGGCGACGTGTTCA
CGCAGCGGTGGCCGGGGAGCGCCACGACTGTTGTCAGGACGAGAGAGGACAGCGTTCAAG
GGGGTTCCCGATTCGGTTGGCCCGTGCGCGCGGAGCGCGCGGCCGGACGAGGTGGTGGCG
GCCAGTCTAGCGCGAGCGTGCCCGACCTGCCACGGCTGGTCGCCTCTACCCTGGTCAGAG
GAAGTCGAAGGTGAATGCGACGGTGGACGCGGCGGGTTCCTGCACGCGGAACGCGATGCG
CGCACTCTGGCCCGGTTCCAGCACGGTCGTGGCCGGGCTTTCGCCAAGGTATTGCGCGGG
CGTGAACACGCCGCTGCCGATCACCCGGCCATCGGCATCGGACAGTGACAGGCGCAGGTC
CGGCCAGGCCTGTGCCCAGCGCGCATCGTTGCGGATGCTGGCCTGCACCTGCAGCACACC
GGCCTGGCCGGGCAGGGGGCGGATCTCGCGGCTGGTCATGGTGAACGCGGTCGGCTCGTG
CCAGGCCGGCAGGCTGCAGCGCAGCACGCCGCACAGTGCGCCCAGCCAGGTGCGGTTGCC
GGCCTCGGCGGCCAGTCGCGCACGATCGGCCAGCACGCTCTGCAGTACCAGCAGCAGTGC
CAGCCCGGCGACCAGCACCCAGTGCCAGCGCGGCGTCGGCAGCGCGCGCGGCCGCGAAGT
GCCCAGGAAGCTCGGCGCATCGCCGGCCACCGCCTGCGCGGCCGGGACGGCAAGGACGGG
TTCGATCACGGTCGCTTCGTCGAGGATGACGGTGTCATCGAGCTGTCGCGTCTCCGCCAT
CGGCGGCAGCGCCACGTCGCCTGGGTCCCCGGACTTCGCGGCAGGGATGTCATGCGCCGA
CGGGTCGGGCGTGCGCGCGTCGGTCGCAGGTGCGGCCTCGCCTTCCGACGCGGGGCGCAG
GAAGGTGGCCAAAGGGCGGCGCGGCGGGTTCGGCTCGGACATGCTCAGGGCGCGGGCTCG
GATCCAGCGGTCATTCAATCACGATCAGGCGCGGCGCGTGCCGGTGATGCGCATCCAGTC
GCCATCCTGGGTGGCCTGCAGATCGTCGAACCACGCGGCATAACGCTGCAGCAGTTCGCC
TTCCTGGCCCTGCAGGATGCCCGACAGGGCGATGCGACCGCCGGCGGCGACGCGTGCGGC
CAGCAGCTCGGCCAGCGCATCCAGCGCCGAGGCAAGGATGTTGGCGACCACGATCGGGTA
GGTGGCGACCGGTTCGTCCTGCGGCAGGTACACCTGCATGCGGGCCTGCTCGCCATTGCG
CTCGGCATTGTCGGCGGTGGCGACCAGCGCCTGCGGGTCGTTGTCCACGCCGATCGCTTC
GGCGGCGCCCAGCTTCAGCGCGGCCAGCGCGAGGATGCCCGAGCCGCAGCCGAAGTCGAG
CACGCGCTGGCCCTGCAGCTGGCCGTCCACGGCCAGCTGGTCCAGCCAGCGCAGGCACAG
GGCGGTGGTCGGGTGGGTGCCCGAGCCGAAGGCCAGGCCCGGGTCCAGCCGCACCACGGC
GGCATCGGCGGCCTGTGCAGCGTCCGGCAGTTCATGGTTCCACGGCACGATCCAGGTGCG
GCTGCCGAAATCCATCGGCTGGAACTGGTCCAGCCATGCGCGCTCCCAGTCTTCGTCTTC
GACCGCGCGGAAGCTGCCATTGCTCCAGTCCAGTTCCGGGTCGAAGGATTCCAGGGCGGC
CAGCAGCAGCAGCGCATTGCTGTCGGCGGGGAACAGCGCGCTCAGCACCAGGGTGTCCCA
CAGCGGCGTTTCCCCCACGCCGGGTTCGAGGATGGCCTGTTCGTTGCTGGTGTCGGCTTC
GGCATCAAGCAGGGTCACGGCCAGTGCGCCGACGTCCTCCAGCGCATTTTCATAGCGGGG
CTGGGTGGCTTCGGTGCAGCGCAGGGTCAGTTCCAGGAACGGCATGGCGGTGGGGACAGT
CGCGGGAAAGGGGGCAATGCTAGACCATCGGGGCGTCTCCGTATTGCCTGAGATGCCGCT
TTGAGATGAATGGGGGCAGTTCAGACAGGCCTGCCGGGCCTTGCTAAACTCGGCGCTTTC
CTGTGTGCCGTGAACGCTCACCACCGCCGATGGCCTTCGCTCCGACCCTGAAAACCTGGT
TGCTCGTGCTGCCGGCGGTGGCCGTGCTGGGCGTGGCCGGGTATCGGGCCAGCGGCCATG
CTGCGGGCGTGGCGTCGACGTCGGCGTCGCCGGACCTGCCGCTGGCCATGGCCAGCCGTG
ACGGCGGAGCGCCGCTGCCGGTGGTGCCGGAAGCCCTGGCGCGGCGGCTGGCGGCTTTCG
AGCGCGGCAACACGCTGCCGTCGGGCCTGCCGCTGGACCTGCGCGCCGACATCGAAGACG
CCAGCGACCTGTATGCCTACGCCCAGCGCCTGCGCGCACAGGCCGACACCGGCAATCACG
AGGCGCGCTGGATGCTCAGCCGCGTCTATGACTATTGCGCGCAGTACGCACTCGATCCGG
GTGGCTACCGCCTGGACAACAACGTACTGAGCGGGTTGGGCCTGACTGCGGCGCCGGCGA
TGATCGAGGCACGCGAGCGGGTGGCACAGCGGTGTGGCGGTTTCGTGCCGGGCGACAAGC
TGGGCGCGGCGCTGGTGCTGGCCGAACGCCGCAAGGCGGCCGCGCAGGGCAACCTGGCCG
CGGAAGCGTCGCTGTTCGCCGAGGGCGAGCCCTTGCATGACAGTGCCGAGTACCGCCGCG
ACCTGGTCGAGCGCGTGCGCACCTCGCGCGACCCCGAGGCCTACATGGCCATCGCGCCAG
GCATGGGCGTGCGTGCGGCCGGTGACCGCGCGCTTGACGGGCTGGTGGCGGGCGAGCAGC
TCAGTGAACTTGCATGGCGGCTTGCGGCCTGTGAACTCGGCCTGGCCTGTGGAGCGGACA
GCGTGCTGGTCAACAATTTTTGTGCGAACGGAGGGATCTGTTCGCAGGATGGAGCGCAGG
ATTTCCGGGATTTCGTGTATGACGCTGCGGTATCGCGGCAAGGTGCTGGGAAAATGAAGG
AATGGATCAAGCGATTGGTTGGAAAGAGGGACGGGCGATGAATTACCGTCGATTCCTGCA
TGGGGCCAAGTTCTGGTTCTGGGTGGCGCTGTTCGTGGCCTACTCGGCTGGGGCGGTTGG
CCTGCTGATGATCGATACCTACGAGGACCGCTACCGGCATCTGTCGAAGGTGGAGCTGAC
CACGGTGAAGGCGCAGGAAGACGTGCGCCGCGCCGGTGCCAGCCAGGTCGCTGCGGTCTA
CCGCGCGCAGAGTGGCATGCCATTCGCTTCACTGCCGGCCGGCAGCACCTTCCAGGTGGT
GTGGCCCGATGGTTCGACCGAAACCATGGTGATCGTCGATCCGACCTCGCCCAATGGCGT
GCGGCCGCTGGCCCATTCGCAGATTCCGGCCGACGTGGCCGACAAGCGCTGACGTGCTCG
CTGTGGAGCCGAGCCCATGCTCGGCTGTGCTTGGCGGCAAGCCGAGCATGGGCCCGGCTC
TACAGGAACAGAAAAGGGCGGGGATATCCCCGCCCTTTTCATGTCCAGCACCTGGCGCCG
ATCAGGTCAATGCGATCGGCTTGTTCTTGCGCTCGGCCAGGCGCTTTTCCAGGTAGTGGA
TGTTCTGGCCACCGGCCTGGAAGCCCTTGTCACGCATGATCCTCTGCTGCAGGGCGATGT
TGGTCTTGATGCCATCGACCACCATTTCGCTCAGTGCCACCCGCATGCGGGCAATGGCGG
TTTCGCGGTCCGGGCCGTGCACGATCAGCTTGCCGATCATCGAGTCGTAGTTCGACGGCA
CGCGGTAGCCACTGTAGATGTGGGTGTCCACGCGCACGCCGGGGCCACCCGGCGGATGGA
AGCCGGTGATGGTGCCCGGGCTCGGCACGAAGGTTTCGGCGTCTTCGGCGTTGATGCGGC
ACTCGATGGCATGGCCGGTCAGCACCACGTCGCTCTGCTTGATCGACAGCTTCTGGCCGG
CGGCGATCTTCAGCTGCTCGGCCACCAGGTCGATGCCGGTGACCATTTCGGTGACCGGAT
GCTCCACCTGGATGCGGGTGTTCATTTCGATGAAGTAGAAGCGGCCGTCCTCGTACAGGA
ACTCGAACGTGCCCGCGCCGCGGTAGCCGATGCGGATGCAGGCTTCCACGCAGACCTTGC
CGATCTGCTCGCGCTGCTCGGCGGTGATGCCCGGCGCCGGTGCCTCTTCCACCACCTTCT
GGTGGCGGCGCTGCATCGAGCAGTCGCGCTCACCGAGGTGGATGGCGTTGCCCTGTCCGT
CGGCCAGCACCTGGATTTCCACGTGGCGCGGATTCTCCAGGAACTTCTCCATGTAGACCT
CGCCATTGCCGAACGCGGCCTTGGCCTCGCTCTTGGTGGTTTCGATCGAGGTCTTCAGCG
ACGCTTCGGCGTGCACCACGCGCATGCCGCGACCACCGCCACCGCCGGCCGCCTTGATGA
TGACCGGATAACCGATCTCGCGGGCGATCTTGGTGTTGGCGACGATGTCCTCGCCGAGCG
GGCCGCCCGAGCCGGGCACGCACGGTACGCCCGCGGCCTTCATCGCGCGGATGGCTTCGA
CCTTGTCACCCATCATGCGGATGGTGTCGGCCTTGGGGCCGATGAAGATGAAGCCGGATT
CTTCCACGCGTTCGGCGAAGTCGGCGTTCTCCGACAGGAAGCCGTAGCCCGGGTGGATGG
CCTGGGCGTCGGTGACTTCCGCCGCCGCGATCAGGGCCGGGATGTTGAGGTAGCTCTGCG
GCGACGGCGCCGGACCGATGCAGACCGACTCGTCGGCCATGGCCACGTGCTTGAGGTTGC
GGTCGACCGTGGAGTGCACGGCCACCGTGCGGATGCCGAGGGTATGGCACGCGCGCAGGA
TGCGCAGCGCGATCTCCCCTCGGTTGGCGATGACGACTTTGTCGAGCATGGCGCGCCCCT
CAGCCGATCACGAACAGCGGCTGGTCGAATTCCACCGGCTGGCCGTTCTCGCCGAGGATG
GCAACGATGGTGCCGGAGGTGTCGGCTTCGATCGGGTTGAACATCTTCATCGCTTCGATG
ATGGCCAGGGTTTCGCCTTCCTTGACCTGCTGGCCCACGGTGACGAAGGCCGGCTTGTCC
GGGGCGGACGAGGCGTAGAAGGTGCCGACCATCGGCGAGCGCAGCACGTGGCCTTCCGGC
AGTGCCGGGCCCGGCTTGGCGCTGCCGCCGGTGGAGGCTTCGGTCGGCGACTGCATCGGC
ATCGCCTGCGGCGCCGGGGCGGCCGGAGCGGCATACACCGGCGCGGCGACCGGGGCGGCA
TAGCCGGCCACCGGGGCGCGCGACAGGCGCACCGACTCTTCGCCTTCCTTGATTTCGATT
TCAGCCAGGTTCGACTCTTCCAGCAGGTCGATCAGCTTCTTGATTTTGCGGAGATCCATG
GTGGCCTCTTTGCTCGTGATGTCAGTGTGGTGGAGAGTGCGGTTGCACTCGGTTCAAAGC
AGTTCGTAGAACTCGCGCAGCTGCCGCGTACGGTCGCGCGTCTGGGTGATCAGGCATTGC
ATCTTCGCGGGGTTGCGCGAGGTGCCGTCTGCATTGAAGGCATACACCGCCTCGCAATCT
GCATCGCGCAAGGTGATCCAGATGCGCTGGGCCTTCACCAGCTGCTGTTCGGCCGCCGCG
CAGCGGCTGCAGCTGCCATCGGTTGCCTGCGCCTTCAGTTCGCCACGCGCCTGCGCGTAG
ACGGCGTTCAATGCGCTGTCGGCATCATCCAGGCGATCGGAATCGCACATGTCGCGCTCG
TAGCCGCCGCTTGCCTGTGCGCAGTCGATGCCCGCGGCCGCGCGCTCGGCAGCGACACTG
GCGCCGCACAGACCGGCCCACAGCAGGATGCCGGCAAGCACGCGCGGCGGCATCTTCACG
CGCTGGCCGCCTGCACGCGCAGCAGCGCCGCGTCCATCGCGTAGCGGTAGCTGTCGGCAC
CGAAACCGCATACCACGCCCACTGCCTTGTCACTGAAGTAGCTGTGCTGGCGGAACGGCT
CACGGGTATGCGGGTTGGACAGGTGGATCTCGATGAACGGCACCGCCACCGCCGCCAGCG
CATCGCGCAGGGCGACCGAGGTGTGGGTGAAGGCGGCGGGGTTGATCAGGATGAAAGCGG
TTCCGTCGCTGCGCGCAGCCTGCACGCGGTCCACCAGCACATGCTCGGCGTTGGACTGCA
GCCGTTCCACGGTGTGTCCGGCGGCCGATGCCTGGGCAGCCAGGGCCTGGTCGATGTCGG
CCAGCGTGGTGTGGCCGTAGACCTCCGGCTCGCGGGTGCCGAGCAGGTTGAGGTTGGGGC
CGTGCAGGACCAGCAGCTTCGCCATGGGATCCGGAAGACGGGAAAGGGCGGCAGTCTGGC
GGAACCGGCGGATGCTGTCCAGTTCGGCGAAGTTTGCAGCGTTTCAATCGTATGTTTGAA
ATCTGCCGGAGCGCTTGCGGCCGTATGGCGGGCGCTGGATCAAGGCGCGCTGAACGTGGT
GCTGGACGGGGATGCGTGCACGTAGGCCGACGATGCCGGCATCCACGCCATGCGGGGAGG
ACGGGGTTCGGTGAGCAGCACACTGCGCCCCAACATGGAGCTCTCCGACACCCGGCCGCT
CAGATCTCCAGCGGCACCGTCGGCACCACGTTCGGGAACACCTCTTCCAGCGGTTCCGGC
TGCCCGGGCTTCGGCGCCGGCCAGTTGTAGGCATTGACCGGCTGCGCGCGGTTCACCCAC
AACGCGTAATGCAGATGGTCAGCGCGGCCATCGCCGGTATTGGGGTGGATCAGGATGGTC
AGGCCCAGGCTGTTGAGCTGCAGCCAGGGCACCAGCACCGGCAGCAGGTCGTTGGTGAAG
CCGAAATAGAACGACGGGGTGACGTGCGGCCCGCGTGGCTCAAGGTTCCAGTTGCCCAGC
TCCACAGGGAAGCGCTCGGCGGCCCAGCGCCGCAGCAGCGCGGCCTTCTCGAAGCTGTCC
TCGTCGAAGTAGATGTGGGCGTGGTAGCTCTTGATGGCGGTGTAGGCACGTGGCCGGGTG
GGCAGCGTGGCCTCGCCGGGGCGCACGCTGGCCGGCCGCGGGGTAGGCTCGCTGGCCGTG
GCCTGGCCCCAAGGGCTGCGGCCCTCGGGCGCTGGCGGAACGATGGCGCGGAAGCCGGGT
CGCCCGGGTTCGGTGGTGTTCACGGCGTTGTCGCTGCGCGCGGCTGCGGTGGCAGCCGAC
GCGCTGGCCAGGCCGCCAGCGGCCAGCCCGGCCGACGCGATCAGGCGACGGCGCGCGGGT
GAAAGCAGGTCGGCCCAATGGGCGTCATCGTCGCCGGCGTCGATCAGGGTCTGCGGGTCC
GGGTGCATCTGGGGCTCCGTGGGGCACTGTGTGGCAGGCAAGCACGCTCGGGCAGCGTGC
ACGGTGGTGTCCAATAAGCAGCCGGCATCACCTCATGCACGCTGGCCCACGCCGTGATTG
AGTGCCGCCGCAGCGTGGGCTAGGGTGCAGGTCTGCCGCCCGGGAACCCGCCATGACCCC
GCTTGATGCCGACACCCAGCGCAAGCGCGCGCGTTTCCGCCAGCTGCATGCGCGCGGTTG
TTTCGTGCTGCCCAATCCGTGGGACGTGGGCAGCGCCCGCTACCTGCAGCGGCAGGGCTT
CCAGGCACTGGCCACGACCAGTGCCGGCTGCGCCTGGAGTGAAGGGCGGCCGGATGGGGC
GGTTTCGCTGCAGGCCACACTGGAACATCTGCGGCTGATGGCGGCCGCGACACCGCTGCC
GTTGAACGCCGATTTCGGTGATGGCTTCGGCGCCACGCCACAGGCAGTGGGCGAGGCGGT
GGCGGCGGCCATCGACACCGGTATTGCGGCGCTGTCGATCGAGGACGCCAGCGGCGTGGC
CGATGCGCCGCTGCGGCCGATCGGGCAGGCGGTCGAGCGACTGTGTGCGGCACGTGCGGC
CATCGACCGCGCGGGGGGCGATGTGCTGCTGGTCGCGCGGGCCGAGAATTTCTTCGTTGG
CGTGCCGGATCTGCAGGACACCCTGCAGCGCCTGCGCGCCTATGCCGAGGCCGGCGCCGA
TGTGCTGTATGCACCGGGCATCAGCACGCCCGAACAGATCAGCGCGGTGGTTGCCGCTGC
GGGGGCGAAGCCGGTGAACCTGCTGGTCGGTGGACCGACACCGCTGAGCCTGCAGGACAT
CGCCGCACTCGGCGTGCGACGGGTCAGCCTGGGCGGTGCGCTGGCGCGAGCCGCGTGGGG
TGGGCTGATGCAGGCCATCGAGCCGATCATGCAGGACGGTCGCTTCGATGGCCTGCAGCA
GGCGGCTTCGGGCGCGGCGTTGAACGCGCTGTTCCGCTGACACATGCCCAGGCCTGCAAT
GGACCACCCCGGGCGTGGATGGACGCGCGCCTGCGACTACAGCGCTTCCATCCCGCCCCT
GGGCAGCGTCACGCCCGGCTCCAGCGCCGGCAGCAGTTGCCGCAGCAGTGCCGGGTTGTC
CAGCATCGCCGCGCCGTCCAGATAGCGCCATTGCGTTGTACCGACGCGTCTCACAGCAAC
CATGAATGACGTGCTGCGCATCGGCGCTTCGCGCACGCGCAGCAGTGACTGGCGCGGTAC
GAAGCAGACTTCCTCGTCACCGGCCGCATAGGTGCGGCCCGGCACGCCTGCCTCGTCGCT
GATGATGCTGACGCCGGCCCTGCGCAGCGCCTTCACGGTGTCGCGGGTCGCCCGCGCATA
GGCCTCGTCGCCACCGGCCAGCTGCTTCAGGCTGGGATGGGTACGCGCGATGATCAGCTC
GGTATCGCCACGGGCGAAGGCGCCCATCATCGCCTGCACCTCCTTGCGCAATGCGGCCGA
GTCTTCCGGACTGAGTTCACCGGCCAGCGCGGGCGTAACGTCCATTGCCATCGGCAGGGC
CAGCAGAAGGGCAAGCAGATACCGGTGCATCGTCGGGCAGCTCAGTGGGAACCGCCGCAC
TATACGGTGGATGCGGAAACAGCGTCCCACGCATGGCGCTGGTATCCCGGGCGACACTAC
TTACTATTGGTAGTTAGTGAACTCCGGACATGCCCCATGCACACCCTCATCGTTACCGCC
CACCCTGAACCCGGCGCGTTGACCCATGCCATCGCCAGGCGCATCGGCGAAGCCATCACC
GCGTCGGATGCCGCCAACAGCGTGACCCACGCCGATCTGATGGCTGAAGGCTTCGATCCG
CGCTTCAACATGCAGGACCAGGCGCTGTTCCGTGGCACCGGCGCGACTCCGGCTGACGTC
GCCGCCGAGCAGGCGCGGCTGCAGGCTGCCGACACGCTGGTACTGGTCTATCCCCTGTAC
TGGTGGTCCTTCCCCGCGCTGCTGAAGGGCTGGATCGATCGTGTGTTCACCCAGGGCTGG
GCCTACCAGGACGGCGCCGATGGCAAGGTGCAGAAAAAGCTGCAGCGGTTGGGCGTGCAT
CTGGTCGGCATCGGCGGGGCTGGCGCGGACATGATCGAACGGCGCGGCTACGGTGCGGCG
ATGAAGACCCAGATCGACATGGGCATCTTCGACTACTGCGGCGCGCGCGTGCTGTCGTCC
GACCTGCTGCTGGACGCCGATTCCGGTGCAGCCGAAGCGCATCTGCAGACCGCGCTGGCG
ATCGGCCGTAAAATCGGTGCTCCGATGCGCTGACCGCCGTGCTCCACCGATGCCTGCCAA
CGCCGCTCCCACGCGCCGCCGATTGACCCGCGAGCAACGCGCCCGCCAGTTGCTGGACGT
GGCCTGGGCGCTGGTCGGCGACGAAGGCACCGACGCATTGACGCTGGGGCGGCTGGCCGA
GGCGGCCGGTGTGACCAAACCGGTGGCCTATGATCACTTCGTGACCCGCAACGGGCTGCT
GGCCGCGCTCTACGATGACTATGACGGGCGGCAGACGGTGGTCTTCCACGAGCGTATCGG
CCGTGCCAGGGCGCAGCTGGCCGATCGTGCAGCGGCCATCGCCTCCGGCTACATCGACTG
CGTCCTCAGCCAGGGCAGTGAAGTGCAGGGCATCCTCGCTGCGCTGGTGGGCGCGCCGGA
ACTCCATGAAGTGCGTCGGCGCTACCAGCAGGACTTCATCGACAACTGCGACACCTGGCT
GGGCCCGTTTGCGGCCGATGGCACGGTCCCCCTGGCCGGACGCTGGGCGATTCTCGGTGC
GGCCGAAGCCCTGTCCGAAGCCGTGGCGGCAGGCGCGCTGGACAAGGCCGGCGCCGAGGC
CGAGCTGCAGCGCTTGATCGTGGCGACGGTCAAGCGACGCTGATCCGCTCAGGCGTCGGC
GGTGGTGTCGTCCAGCGCCGCAAACCCGGCGGCCAGCCGCTCGCGCACAAGGGCATCGCG
TGCGTCGCGGCTTTCAGCGCCCAGCACCACGGTGATCAGGCGTACCGGCAGGTTCCGCCC
GGGCACAGCCCGGCAGGCAGTGGCGGCCAGGCAGAAGCCTGCGGCCTGGGTGTAGCCGGT
CTTCAATCCATCCACGCCGTCTTCGCCAAGCAGGGCGTTCTGGTTGCTGCGGCTGAAGCG
GCCATGCGCGAACGTGCGCTGCGCGGTGATTGCCAGGATCTGCGGATGGTCATTCAGCAG
GCAGGCGGCGAGTACCGCCATGTCGCGCGCGCTGGAGGCATGGTGCGGGGTGGTGATGCC
GGACACGCTGGCGAACCGCGTGCTGCGCAGGCCAAGCTGGCGCGCGTGCCAGTTCATGCG
ACCCAGGAACGCAGGCTGTGATCCGTCCAGATGGCGTGCGATGGCCAGCGCCGCATCATT
GCCGGAGACGATCATCAACCCTTCCAGCAGGCGCGCCAGCGTGACCGTTTCGCCGGGCAC
CAGGCCCATGCGTGTTTCATCATCGGCTACGGCATGCACATCCTCGGCGGCGATGGTGAC
CGCCTGGTCCCACGTGCCACCGTTCTCTTCGACGCATCCGTAAGCGGCGTAGGCGGTCAT
CAGCTTGGTCAGCGAGGCCGGTTGCCGCGCGATGTCCGCGTTGTGCTGGTGGACCACCGC
GAAGGTTGCCGCGTCCAGGGTGATGGACGAGACCGGCAGGTGGGCAGGCGCAGGAGCAGG
CATGGTGGCGGTGATGACAGCGACAGCCAGCAAGGATAGTCCGCAGCGGCTGCATGAAGC
CGTACTGCCAAAGCCCTGCGGCGCCCACCGCAACGCCCGGTTGCGCCCGGGCTGCAGTGG
AGGCAGCCTGCGCACATGCAGCCGCATATCCGCATCGACGGTCGTGTCTTCGCCTACGTC
TTCCCCTGTGCGTGGGAGGACTACGCGAAGATCGGCTTTTCACGCGATCCGCTCGGGCGC
ATCAGCGCATTGCACCGGCGCTGGTTCGAGTTCTTCGACCTTGATGCCGGTACGCTGGTG
GAAGCGGAGAGCGAGCGCGATGCGCGTGATCTGGAGCTGCAGCTGCGTTCGCCGTTCAAG
GCGCACCGCGCGCCGGCGCCGATGACGGTCCAGGACAAGGCCGGAGGTCGCACCGAATGG
GTGCGTGGTGCCAACCAGGCGTTGTCGCTCGCGGTTGATGCGTTGGGCGCACAGGGCTAT
CGCTGTTTCCAGCTCAAGGCTTGGCTGCAGGCCGCCCAGCGCCTGCGCATGGACCGGCTG
CACGACTGGGCGGCGGTGCAGCTTCCGGAAGAGGATGGCCTGCGCATGCCCGGTGGCCCC
GGCGAGCGCGTGCTGCGTGACACCCTCGACGGTTGCCGGGCGCTGGATATCGACCCAATG
CCATGGCTGCCTGAACACGTCCAGCGTTGGTATGCAGGTTGAGCCGTGTTCAACGGCCAC
GCGGTTGCTGAACCGGCGCGGCCGGTTGCGGCGCACCCGTGGGGGAGCCGGTGGACGGGC
AGGCCAGCTGCCGGGCCAGTTCGGCGTTGGCCACGTGGCCCTGCAGGAACAACAGGCTGC
CGTAGATGTTCATGAGCGTCCCTCCACTTGAGTGGATTGCACGATACGGGCAGCATTGAC
CGGGAAAAAGCGACATTTCCGCAAGCATGCCTTGAGAGGAATTCAAGCCTGATGTCCCGT
CCGCCCCTTCACGCCCTGCAGGGTTTCGTGGCCGCCGCGCGGCTGGGCAACCTGTCACGC
GCAGCGGCGTCGATGAACCTGACCGTCAGTGCGCTCAGCCATCAGATGCGCCAGCTGGAA
GAGCGGCTGGGGCAGCCACTGCTGGTCCGCCAGCCACGCGGCGTCACCCTCACCCTGGAA
GGGCAGCGCCTGCTCGACCAGGTCGGCCCGCATCTGGATGCGATCAACGAGGCCTTCCAG
CCCTATGCCGCACGCGCCGAGCACGTGCTGACGATCAGCGCGGTACCGTCGATGGCGTCG
GCGTGGCTGGTGCCGCGCTTGGGGCACTTCGTTGCCGAGCATCCACAGATCGAGATCAAC
CTGCAGTCGAGTGAACGCCTGATTGACTTCGAGCGACAGCGCCAGTTCGACGCCGCGCTG
CGGCTGGGCAGCGGGCAGTGGCCGGGCCTGGTGGTGGAGCCGCTGTTCGACGAGTGGCTG
CTGCCGATGGCCAGCCCGGCGCTGATCGAACGCATGGGAGGGATCGACCGCGTGCCGCTG
AACCAGTGGCCGCTGCTGGGGGATCCCGATGGCGCGTGGGGCGCCTGGTTCGCGCTGAGT
GGGCAGAACCCGCCGCCGCGCTTCGTGGCGGTGCTGGATGATTCGGAGGCGCATCACCGT
GCGGCGCTGGACGGGGTGGGCGTAGCGCTGGGACGGGTGACGCGGGCGCGCCTGCTGCTG
GATTCGGGCCAACTGGTGGCGCTGTCCAGCCTGCGACTGAAAACCGCCTGGCCGCATTGG
CTGGTCTACCCGCAGCGCTCGGCCCGCCATCGCGGCTTCCTGGCCTTCCGCGACTGGCTG
CACGCTCAGGCGGCCGAGCACGTCCGGCACATGGCAGACGCGCATTTATAGCGTCGAGCC
ATGCTCGACTGCGTGTGTCCCGCGGTCACCGTACCAACGTAACCGCCTGCCCGGCACGGG
CGAAGGCTTCGCCCAGCAACGAGCCTGCCTTGATCGCCTCCACTTCCTCGAACAGCGCCT
GCAATGCATCGGCCGGGCGCGAGGCCGGCGCCGCGACCGCCTGCTGGATCACGGTGAAAC
GGTCGGCCAGCACGCGGTGGCCGGGATGCGCCTGCGCCCAGGCGGCCAGCGGCTGGCGCA
CGCCGGCGGCGGCATCCAGGCGCTGCAGATCGAACAGGGTGATGGCAGCGGCCGACGTCT
CGGCCCGCTCGATCATGGCGTGGCGCAGTTCGCGGCTGAGGAACAGGTCGTAGGCGGCGC
CACGACCGACCGCGATGCGCAGGCCATCGCGGTCCAGGTCGGCCACCTGCTGCGCAGGGC
TGTCCTCGCGCACCAGGTAGGTGCCTTCGATCTCCACATAGGGGGCGCTGAAGGCGATGC
GGTCGGCGCGCGCCGGATCGATGGCCAGGAAGGCCAGGTCCCAGGCATCCTTGCTGGCTG
CAGCGACCACCGCGGCCGCGGCGTCGTAGCAGGTGAAGCGTGCCTGCACGCCTATGCGCT
GCGCCAATGCCGTGGCCAGTTCCAGTGACGGCCCGCGCGGTGAGCGCGCGTCCCCCTGCG
CCAGTACTGGATTGCCCAGGTTGATGGCCACGCGCAGGAAGCCCAGCGGTGCCAGCGCAC
CACGATGATCGGCCAGGGACATGCAGGACTCCGCGGGGAAAGGGCGGTCCAGCATGCCAG
TACGGACCTGCAAGGCAGTGTCAGCATCCGGTTATCCTGCGGACATGAACCCCATCCTGC
ACGTCGAGATACCGGTCACTGACCTGGGCCGGGCCATCACGTTCTACCAGCACTGGCTGC
AGGTGGCGGTGGACGAACCGATCCTGCTGCACGACTGCAGGATGGCCTACCTGCCGTTTG
CCGATGAGGCCACCGGTGCCAGCATGGCGCTGGTGCGGGGGCCGACTATCTGCCCTCCGT
CCACGGTGCGCGCATCTACATCGGGGTTGATGACCTGGATGCCAGCCTCGAGCGTGCGCT
GCAGGCCGGGGCCGAGCTGCGCTTCGGCCCGGCCGATGCCGGTGACTGGCGCGTGGCCGA
GATCGCCGACAGCGAAGGCAATCGCATTGCGCTGCAGGCGCGCGTGATTCTGTAGGGCCG
AGCCCATGCTCGGCTGAGCTGGAGCGGCTGGGCCAACAGCAGCCGAGCATGGGCTCGGCT
CTACAAGGGCGCGGCGCGTGAGCGCTGCAGCCAGTCGTTGATCGCCGGGTCCAGCCGTGG
GTCGTCCGGCAGCTGCATGCCGAAGCGCTGCTGCAACACCTCGCGCACGTCGCCCACATC
GCGCAGCGGCCGCTTGTCCGGTGCCTGGCCGGGACGGTACTCGGTGTAGTTGCCACTGCC
GATGGTGCGTCGCCAGTCCGGCCCGGTCAGGGATGCGCGCAGCTGGCCGGGGAAACTGGA
ATCGGGATGGGTGCACACGTACCAGTTGCCCACGACGTTGTCGATCGGTGCCGGCGCGTG
CAGGTCGAAGCGATACATTGCCCGCCAGCCATCGCCGGACTCGGCGGACAGCACGAAATC
CCCCTCGCCGGGCAGGCGCTGCAACAGGAAGCGCTCGTGGGGCGTGGCCTGCGGCTGCGG
ATCATGCAGCCGCAGCGGCACGGTCGGGGTCAGGCTGCCGAAACCGGCATCCACCAGCCA
GTCATCGCCGTCCACCTGCACGCGCAGCAGCAGGTGGGTGCGTGCGGTCAGTTCGCCGTC
CTGGGCGGCCAGCAGCACGCGCGCGCTCAACGGCTGTGCATCGAAGCCCAGCGCCTGCAG
CAGTGCCAGCAGGCCGCCGTTGAGTTCGAAGCAGTAGCCGCCACGACGGTCGTCGAGCAG
CTTGCGCTGCACGCTGTCCAGGTCGATCGGTACTGCATCGCGCAGCAGGCAGCTGAGGGT
TTCGAACGGAAGCAGTGCGTTGTGGCGCTGCTGCAGCAGGGTCAGGCCCGCCAGCGTCAG
CGGTGGCGGTGCATCCAGCTTCAGGCGTTGCAGGTAGCGGGGGACATCGAGCGTCGTCAT
GCGCGCGCCGGGCGGGGGAGGGAGATCTACTGTGCTCTCCCAACCGGGGTTGAGGTCAAG
CATTGCGCGGGTGTCATCCCCCCGTCGCCTGTGCCGGGTACAAAGGCCGCGTCCGCCAGC
AATCGGTGGGAGTGAACCAGGAGCGCCCTAAAGTTGCGCCATTTCCCGCCGATACAGGTG
CGTCCTTCCGCCTGGAGCCTGTCATGTCGGCCGTCGTCCCCCACCTCCGGTCCCTGCGCA
TGCGGCTTGCCGCACTGCGCTCGGCGTCCCCCGGCCTGCTGCTGTGGCTGCAGCCGCATC
GGCTCAGTGTGGCCAGCAAGCTCAAGGCGACCCTGTGGGTCTGTGGGCTGGGCCTGATCG
CGATCGCCGCCGTCTACGCCTGGACCGGCCATGCCAGCACGCAGGCGGCGCGCAGCCAGG
CCAGCTACCAGCACGGCAGCGATCTGGCCGCGAGCGTGGCCACGCAGGTGGCCGAGGCGC
GTCGTCTGCAGACCCAGTATGCACGTAGTTTCGACGATGCCGACCGCGCGCAGCTGCTGG
CGACGCAGAAGGCGCTCCAGGCCGATCTTCAGGCGCTGCGCGCGATGCCGATGGATCCCG
GCCGGCGCGAGGCGCTGCAGGCACTGACCGAAGCCGCCGGCGCGTTCTCGCAGGGTGTGG
CCGCCCTGTTCGAACGCGTCGATGAGATGGGTCGTGGCGATGCCGGCCTCGCCGCGCAAT
TGCAGCAGGCCGCCGACGCCCTGCAGGCGCAGGTGGATGCGTTGCAGCGGCCTTCGTTGG
CGTTGTCCCTGCAGAAGATGCGCCGCCAGGAGGCACTGCTGCTGCTCGATGGCGACTCCA
CCCATGCCGACCGTGCGAGCGAAGAAAAGCTGCCGTTCGATCTCGCACTGGTGGGCCTGC
CGACCGATGCGCAGGATGCCCTTCGTAACGGCATGGAGGCCTATCAGGCCGCATTGCTGG
GCTATACCGCCGCCCGCGTGGGCCTGGATGTAGAGGCGCAATCGCTGCTGGATACCGCCG
CCGGCGTGGCGCCGGCGCTGGCCGCCTTCCAGCAGGCCCAGGTGGCGGCGCTGGCCAAGG
CACAGGCGCGCCAGCAGGCCGGCGCACGCACCATGAGCGTGCTGTTCGCGGTGACCCTGC
TGCTGGTCGCCGGTGTGTTGATCACCAGCCTGGTGCTGGTGCGGCGTGCGGTGCGCCAGC
CGATCCAGGACACCCTGCGCTTCGCCAGCGACATCGCCGACGACCGACTCGACACCACCC
TGCGCGTCTACAACGCCAACGATGAAATCGGCCAGCTGGCGCAGCGCCTGGTCGACATGC
AGCAGCGCCTGCGCGCGCGCATCGAGACCGAGCGTGCCGTGGCGCGCGGCAACACCCGTG
TGCGGCAGGCATTGGACAGTGCGCAGACCGGGCTGATGGTGATCGATGCCGAGGGCCAGG
TGGCCTACGTCAATCCGGCACTGCTGCAGCAACTCGAGCGCGAGGCCGAAGATCTGGTGG
GCAGCGATGCCGTGCGCCTGCATCCGGCGCTGGCCAGCCTGGCCGGCGCGCGCCAGCGCG
AGGAGCGCGAGATCGGCCATGCCGGCGTGCGCTACCAGCTGATTGCCAACCCCATCATCG
ACGAAGGGCAGTTCCTCGGCGTAGCGGTGGAATGGCGCAGTCGTGCGCTGGAGACGCTGC
TGGAAACCGAGGTCGCTGCCCTGGTCGATGCTGCAGCACGCGGCGACCTGCATGGCCGTA
TCGTGCTGGAGGGCAAGCAGGGCTTCGTGCGCACCTTGTCGACCAGCATCAACCGCCTGC
TGGCCACCTTTGAAACCAACCTTGGTGACCTGCAGGCACTGCTGGCTGCGCTGGCCCGCG
GCGACCTCAGCGTGCGCATGGAGGGGGACCTGCAGGGCGTGTTCGCGCGCATGCGCGACG
ATGCCAATGCCACCGTCGCGCAGCTGGGCCGCATCGTCACCCGCATCCAGCAGGCCACCT
CCAGCCTGGATACCGGCGTTGGCGAGATCGTCGCCGGCCATCACGATCTGTCGCGGCGCA
CCGAGCAGCAGGCCGCCAACCTGGAAGAGACCGCGGCGTCGATGCAGGAGCTGACCGATA
CCGTCGGCCGCAACGCCGATGCCGCAGGCCGCGCCGATGCACTGGTGCAGGGCGCGGCGG
CGGTGGCCCAGCGGGGTGGCGAGGCGGTCGGCCAGGTGGTCGCGACCATGCATGGCATCA
GCGAAGCCTCGCGACGGATCGGCGACATCACCCAGTTGATCGACGGCATCGCCTTCCAGA
CCAACATCCTTGCCCTCAATGCGGCGGTGGAAGCGGCGCGTGCCGGCGAGCAGGGCCGCA
GCTTCGCCGTGGTGGCCGCCGAAGTGCGCCTGCTGGCGCAGCGCAGTGCCGAGGCGGCCA
AGCAGATCAAGGGGCTGATCGAGGATTCGGTGGCGCGTGTCGGCCAGGGCAACCAGCAGG
CCGCGCAGGCCGGCACCACGATGGGCGAGATCGTCGGCAGCGTGCAGCAGCTGGCCGAGC
TGCTGGCAGGTATCCGCAGTGCGTCGCAGGACCAGCATGCGGGCATCGCTCAGGTGAACC
AGACCATCGTGCAGATGGAAGCCAGCACCCAGCGCAACGCCAGCCTGGTGGAAGAGGCGG
GGGCCTCGACTGCGCAGATGCAGGCGCAGGTGCGTGCCTTGGCAGAAGCCGTGGGCGCGT
TCCGCTTGCAGTCGATGCCGCAGGCGCGCGCGGCGGCCTAGTCAGCCGAGCGTGGGCTCG
GCGCTACATCGGCTGCACGAACACTGTAGAGCCGAGCCCATGCTCGGCTCACACCAGCGT
TCGGCGGCAGGAATCAATACACGTCGCGGCGGTAGCGCCCGTTTTCCAGCAGCGTTTCCA
CCGCTTCATCACCCAGCGCGGTTCGCAGCACCTGGTCCACACCTTCGGCCATGCCCTGCA
ACGACCCACAGACATGGATCACCGCACCACGCTGCATCCAGTCGCGCAGCGCATCGACGG
CCGCACGCAGGCGATCCTGCACGTAACCACCCTCGCCATCGCGCGAGAACGCCAGGTCCA
CCCGCGTGAGATGGCCATTGGCCTGCCAGGCTTCGATCTGGTCGGCGAACAGGAAGTCGT
GTGCGCGCTGGCGTTCACCGAACAGCAGCCAGTGCCCGTGCTCGCCTGCGTGGGCAGCTT
CGCGCAACAGGCTGCGCAGCCCGGCGATGCCGGTGCCGTTGCCGATCAGCACCATCGGCG
CGCCGCTGACGCGATGGAATCCGGGGTTGCGATGCACGCGGGCGACGATGCCGGCACCGA
TCGGTGCATGCAACGACAGCCAGCCCGAGCCCAACCCGGCGCGACCGGAGGCGTCATGCA
CCAGCCGCACCACCAGCTCCACCACGCCATCATCCGTGCAGGAGGCGATCGAATACTCGC
GGCTGGGCAGCAGCGGCAGCCCGGCAAGCCACAGGCAGGCATCCTGCACCGCCAGCGCGG
CATCGGCCTCGGGCAGCTCGCGTTCACTGGCCAGCGCCAGCAGCGTGCGCGGATGGCCAT
CGACCAGCAGGGGCTGCAGCGGATCCAGACCGTGGCCCTTCAGCACGGCACCGGCATGCC
GCGCGTTGTGGCGGGGTGCGATGTGCAGGATGTCACCCGCCTGCCACTGCACGTCGGCCG
GTGCGGCAAGACGGATACGCCAGATGGCTCCGCCGACGCTGCCCGGGTTGAGGTGGTCGC
GGCCGAGCAGGCGCCACTCATGCATCTGCGTAGCCGCAGGCAGCACGCTGTCATCGGTGA
CGATGCCGGTGAGCGTACCCAGCTGCTGCTGCCATTGGCGCAATGCCGGCACCGAAGCGG
CATCGACATCGATGCGCTCGAACAGCGGGCGCGCGCCGTTGCCGATCAGCCAGCCATCGA
ACTGGCGGCCGAAGCCGCAGTAATGCGGGTACTGGCGGTCGCCCAGCGCGAGCAGGCCGA
ACTGCAGGCGCGACAGGTCCAGGCGTTGTGCGAGCAGCAGCCGCGCCGCGCGGCGCGTGG
CATCCGGTGGCTCGCCGTCGCCGAACGTGCTCAGCACGAGCAGCGCCTGGGAGGTGGTCT
GCAGCGTCGCGGCATCGACGCGGGCCAGCGACTGCACCTGCACCGCATGACCGGACGCCT
GCAGCTGCGCGGCCGCACGCCACGCCAGTTGTTCGCCCAGTCCGCTCTGGCTGGCATGCA
CCACCAGCCACGGCGGACCACGGCCATCGGTGGTCGTGGCCGGCAGCGCGCGGCGCAGCC
CTCGCGGTGCACGCTGGCTGCGGCGGCGGTCCAGGTACAGCATCCAGCCGGTGATGAAGA
ACAGGCTCATGCCCAGGCTGCTGAGCATCACCACCACGCGCCCGGGCACACCGAAGTAGC
TGCCCGAATGCAGCGCGAACACGCTGGTGGCCAGCTGTCCGCCCGCGCCCTGGCGTGCGT
ACGGGCGGGCATCGAGAACCGCGCCGCTGGCCGGATCGAGCTGCAGCAGGTCATGCGCAC
GGTCGTGGTGGCCGCCGCGCTGCGACGGATCACCGGCCATCACCCGCACGTTCAGCGCCT
GCCCCGGCTTCTCCGGCAGGCGCAGGTCGATGAAGCCGGTGCGCACGCCGGGTAGCGCGT
ACAGCGTGGCCTCGATGCGATGGACGTCCAGTGCCGCGTCGGCGGCAACCGTGTGCTTTG
CCGCCGGCGCCACACCGAGCAGCGTGTTGGCCGCGTTGCGGTACCAGTCGAACGACCACC
ACAGGCCGGTCAGCGCACTCATCAGGTAGATCAGCAGCACCCAGGTGCCGACCACCGAGT
GCAGGCTCCACAGGAAGCCTCGGCCGCTGCGCGTCCACTCCACCGCCAGCCAGCTGCGCC
AGTGCCACCAGCGTCGTGGCCAGCGCAGGTAGAGACCGGACAGGGTGAAGAACAGCAGCG
CGATTGCACAGCTGCCGGTGATCCACTTGCCGCGCTCACCGGCAGCGAGGTGGCGATGCA
GGTCCTCGACGACGTCGAAGAATGCCTGCCCGCGCAGGGCGCTGAAGCGCTCGCCGCTGT
ACGGATCGAAGTACACCCAGTGTTCCTTGCCGCCGGCAAAGCGCGCGACCGACGGCCGCT
GTCCGGTGGCATCCACGCGCAGGCGTTGCAGGGGACGCTCGCTGCCAGCCTGCAGCAACG
GCACCAGTTCGCTGAGTGCAAGGGGATGCTGGCCGTCCGCATGGTGCTCGGCGATCTCAG
CGAAGCCAGGATTGGCCGCGCGCAGCAGCTCGTCCTCGAAGGACAGCATGGCGCCGCTGA
GGCCCATCAGGGCCAGGACGGCACCGGCGGTAATGCCCAGCAGCCAATGCAGTTGGAACA
GGACGTTCTTGAACATCGAAGGAGAGGGGCCCGGGAGGCTGCCGCCCGCATCCTGCGCAA
CAGCAAATGAGAATTAGTCGCGGAATTCTCCGTGGCGCCCTGCCTGCGGTCAAGCAGGGG
TTGCCGGCCGGGCTGCGCCCGGCACCCGCGGTAGTGCCGGCCGCTGGCCGGCAACCTCAG
AAGCAACAGCCGAAGCAACAGCGGGTTTCCTGTGAGGAAGCGGGGCGGGTCCGGTTGCGG
GGGACGGCGCAAGTACGTCCCTGTAGCCTTGGCCGCGGCATCCATGCCGCGGACACCCCC
TCAACCGGACCCACCCCGCCTTCGACAGTTCCTGCGATCTGTCGGAACGACGTTCTGCTT
TGGTGGGTGCCGACCGTTGGTCGGCACGGGGTCTGATTCCGTTCTGAATATCGATATCTG
ACAGATGTCGACCAAGGTCGACACCTACCAACAGCCGCCGGAATCTGTCGAAGGTGGGGC
GGTGTGGCTGTGCAGGACCGTTGGCGCCATGGATGGCGCCATCGAGCCCCCACGGACGGG
TTTACGGCGTGTCCTGCACAGCCACAGCGCCCCGCCATCCCACGGAAAGCCCGCTTTGGC
TGTTGCCGTTGCATTGAGCAGGGTGCAGGGCTCCAAGCCCTGCAAAAAACACCCTCACTT
CACCCAGCCGTCGATCTCGCCGTGGGCGAACGGCCCCAGCTTTGCCTTCACCCGCCGCCC
CTGTGCATCGAACAGCACGCTGTAGGGCAGCAGGCCCTGCGTATTGCCCAGTTGCACGCT
GGCATCGCCTGGCCCCGGCGTCTCGACCACGATCGGGTAGTCCACCGGTACCCGCAGCAG
GAAAGCGCGCACGTCGTCCGGGGCATCCAGCGCAATGCCCAGCACCTGCACACCGTTGTC
GCCCTGGGCTTCGGCGAAGCGGGCCAGTTCGGGCATCTCTTCCACGCAGGGCGCACACCA
GCTGGCCCAGACATTGATCAGCAGCGGCCGGCCGGCGAAGCGGGCGCGCAGGTCCAGCGG
TTGTTCCGCCACGTCCGGCAGGATCAGCGCCGGCAAGGGATCACCCACCTGCAGGGCAGG
CTTCACGGCCGTCGCTGTGGAAGCCGTCGTTGGCGCGGCCGGTGCAGACGGGCCGGGTGA
GAATCGATGCCCGGCCCACAGGCCGAGGCCGGCGGCCAGCACCGCTGTCCACAGCAGCGC
TGGCCGTTGCCACTTCATCGTGCGGTGCGCAGCAGCGCTTCCTCGACCACCGCCTGGGTC
AACAGGGTCGGCAGCACGGTCGGCGGCGCCCCCGGGCCGTACACCACGTACAGCGGCACG
CCCACGGCCTTGTGCTCTTCAAGGAACGTGGTGATCTGCGGGTCGACGTTGGTGTAGTCA
CCGCGCATGTACACCGCGTTGGTGCGCATGAGCAGTTCCTTGAACTCCGGCCGCGACAGC
ACGGCACGTTCATTGGCCTTGCAGCTCACGCACCAGTCGGCAGTCATGTTGACGAACACC
ACGCGGTTGTCCGCACGCAGGCGGTCCAGCAACTGCGGCGAATACTCGACCACGTTCTCG
CTGGCGGCCTGTGCGGCCCGCGCCGGTGGTGCCAGCTGGGTCACGCCCCAGGCAGGAACC
AGCGCGCCGATCGCCAGCAGCACGCCGAGCAGGGTCACCGCACGCGAGCCGGTCCAGCGA
TTGCGCTCGAACAGCCACAGGCCGAAGGCGAACAGCAGCAGGCCACCCAGCACCAGTGCC
ATGCCGTCCACGCCGCGCTGTTTGCCCAGCACCCACAGCAGCCACAGCGCGGTGGCATAC
ATCGGGAAGGCCAGCACGTGCTTGAGCGTTTCCATCCACGGGCCGGGCTTGGGCAGGCGG
CGTGCCAGCGCTGGCACGAAGCCGATCAGCAGGAACGGCAGCGCAAGGCCCAGGCCGAGG
AACAGGAATACGGTCATCGCCTTCAGCGGCGGGGCAATGAACGCGTAGGCGATCGCCCCG
CCCATGAACGGGCCGACGCAGGCGCTGCCGACCAGGCAGGCCAACGCACCGGTGAAGAAA
TCGCCGGCCGGCCCGCTGCGGCTGGCCAGCGACTGGCCGAGGTTGCCGATGCCACCGCCG
AGGGTAAACACGCCGGACAGGCTCAGGCCCACCGCGAACATGATGTAGGCCAGCGCCGCC
ACCACGCCCGGGTGCTGCAGCTGGAAGCCGATGCCGACGGCGTTGCCGATCGCGCGCAGG
CCCACCATCAGCGCGCCGATCACCGCGAACGCGACCAGCACGCCCAGCGTGTACCAGAGG
GCATGGCTGCGTGCCCGCTCAGGGCTTTCGCCACTCTGCGCCAGGCTCAGCACCTTCAGC
GACAGGATCGGCAGCACGCAGGGCATCAGGTTCAGCACCAGGCCACCGGCCAGCGCCAGC
AGCAGCACCCACACGAACGAACGGTCCGGGTTCGGGGTTGTCGCCGGTGGGCGCGTGCGC
AGTGCGTTGCCATCGCGCGCGTCGGCGGCGAACTCATTGCGCGCACCCTCACTGCCGCTG
GCGGCGGGAGTGGCAATGCCGTCGTTGGGGACGGTCGGCAGCAGGCGCAACGGTGCGCCG
TTGGCGGATTCACGTGGCACGCCGGCGGCGGGCAGCGGGCTGATCACCTCGTTGCGCGCT
GGCGCCTGGTCAATGCTGGCGGACAGCTTGCCAGCGGGAATCGACAGCTTCACCCGGCGG
GTCATCGGCGGGTAGCAGATGCCATCGGTCTGGCAGCCCTGGAAGGTCACCACCAGGGTG
CTGTCGACGGCATCAGTGACAGTGCGGCGCAGCGGCAGCGGCACTTCCACCTGGTTGAAG
TAGACCGAGACATCGCCGAAGTGCTCGTCGCGATGCGATTGCGCGGCTGGCCAGCGCGGC
TTGCCGGCCAGCACGCCGGCGCTGCCTTCCAGCTTCAGCGAGGTGCGGTCGCGATACAGG
TAATAGCCGGGCGCTGGGCTGAAGCGCAGCAGCAGGGTGTTGCCGTCACTGGCGATGGCA
TCGAAGCCGAACGCCTGTTCCGACGGCAGCGGCAGGGCCTGGCTGTTGTTGGCCGCGCCC
GGCAGGCGCAGGCCACCGCTGTTGCCGGCACCGGCCAGCGGGTTGTTGAACGGGCTGGCC
GCACCGGCACGCGCGGCAGGCACCGCCGCCGCCGCACCGGCGCCCGGCAGGGTGACCTGC
ACCACGCGCTTCTGCGGCGGGTAGCAGACACCGGCATCGGCGCAGCCCTGGTAACGCACT
TCCAGGCTGATGGTGCCGGCAGCCTCGGACGGAGTGCCGGGCAGGGTGGCCTGCAGGCGC
TCGCGATAGGTCTCGACTTCGCCGAAGAAATCGTCGTGGTGCTTGTCGCCCTTGGGCATC
TGCAGCGCGCCGGCATTGAAGGCCGGGTCGGCCTTGACGCTGGTGCGGTGGCGATATAGG
TAATAGCCCGGTGCGATCTTGAACTGCAGTTGCACCTGGCCCCGTTCGGGGGCACTGGCG
GTCAGCGCGAACGCCTGGTCCACCGGCAGCAGGTCCTTCTCATCCAGCGCGAAGGCCGGC
AGCGAGAGCCACAACAGGGCGCACAAGGCGGCGCCGCGCGCAAACAGAGTCTTCAATCAG
TGTCCTCCCGGGTCTGTGCCCGGATCCAGTCCAGATACGCCGGCAGGCCGGCCCGGGTTT
CGACCGCGATGCACTCCGGGAGTTCATACGGATGCAGTGCGACGATCCGGGCAATTGCGT
CATCGACGCGGCTCGCGGTGGTTTTCACCAGCAGCTGCAGTTCGGCGTCGGTGGTCACCT
CCCCCTGCCAGCGGTAGGTCGACTGCGCGCCATCGAGGCGGGTCACGCATGCCGCCAGGC
GCTCGCCGACCAGCGCGTGCGCGATGCGCTCGGCACTGGCCCGGTCCGGGCAGGTGGTCA
ACAGCAGCAGGACGGGATCGACGGTCGACATGACCGCCGAGTATAGGGCCGCCGCCGGGT
CAGGGCCCGGCGGCGGCAGTGGACCGCTGCGTTGCGCGGTCAGTTGGCCAGCTGGCAGGT
GGCCGGCTTGGCCGAGGTGAACAGGGCCGGGGTTGCCCACTCGGGGTGGTCGATGAACGG
GTTGCGGTTGCCCTGGAAGCTGTAGATCACGTCATTGCGCGCACGCTCGGCATCATCCGG
CGGATCGGACAGGTGCCAGTCGATCAGCGTGGACAGCAGGCCCATGTAGGCCGGCGAACT
GCTGGTCTTGACGATTTTGCTGCGGTCGTCGGTCAGCTCCAGGTCCGGCTCGGACTGGCC
GGTGGCCGCATCCTTGCCGCCCTCGTAACGGATCGCCATGTACATCACCGCACGCGCCAT
GTCGCCCTTGCGCTTGCCCCACACCTCGAAGGTGCCGGTGTTGCCGTCCGGCGTGCGCAC
CCAGTTGGAGTTGCCCGGATAGCCGCCGCTGCCGCCGCCCTGGCCGTTGTTGGCCTCGGT
GGCGCGCTCGCCGCAGTTGGCGTCGCACTTGCCGAACGGCTTGTTGCCGCGGTCGGCGTT
CCACTGCGCGTCGGTCAGGTACAGCATGTGGGTGTCGGTATACGGCGCGTACGGCAAGCC
CTTGTCACCGGTGGTGGTGGCAAAGCCCAGCGAGTTCGGCCAGGTGTGCTCGCGGTTGTA
CTTCAGGCCACTGCCACTGCCGGCGCGATCGGTCACCTTGGCGTAGCTGTGGTTGCGATA
TGCATCGAGGATCCTGCCGGAATTGTTCGGATCCTCGTCGGCGATTTCCAGAATGGTCCA
GGTACTGGTGCCCGAGCCGCTGTAAGGGTAGGCGGTGTGGCCCTTGATGGTGGCATGCAG
CGAGCAGCGCAGCTGGCTGGGGCTGCTGGTGTTGACCTTGGAGTAGTAGCCGGCCGGCAC
GCCCGGGTTGCCCGGGTCCGGATTGCCGCCGGTGCTGGCCACGGTGAAGGCGATGCGGCT
GTCGGCGGCCGGGTGCGCGCCCTGCAGGTCGGTGATGCGCGCGGCGCGGATGTCGAAGCG
GCAGGCCTCACCGGCCACCAGCGCAGTGTTGGTGGACAGCTTCACGCTGCGGCCGCTGGC
CGGGAAGGTCAACGGCACGCTGCCGGAGGTGCCGCAGCTCAGGGCGAAGGCGCCACTGGC
TAGGTTCACCGTCTCGCTGAACACCACTTCCAGGTCGGCGGCGGCCGGGAAGGTGCTGCT
GCCCTGCGCCGGGGTGGTGGTGGAGACCGACGGCGGTGTGTTCGGGCCCGGGGTTCCGCC
GCCACTGAAGGTCTGGCCGTTGTTGCAGCTGCCGAAGGTCTGCCTGGCCGACTCGGCCCA
GGTGAAGTGGGTGTACTGGCTGCCGCTGCCGGTCAGCTGCAGCGAGGTGCCCGCGGCCGT
GCTGTTGGTCTCGGCCACCGGGATGTTCTGGCTGGTCATGCCGGCGGCAGGGCCACCGGA
GGCGGTGATGGCGCCCTCGTAGCTGAGGAACTGGACCACCTTGCCGCTGGCATCGACCAG
GGCGATGCCGTCGTTGGGGCCGTTCTGGATGCCGTTGGTCGGGTAGTTGACCACGGCGAT
GGTCGCGCTGCCGCAGCCGGCGGCGGTGCCGGCCGGGACCGGGTTGTTGGCGTAGACCGC
GGCCGCCGAAGGATTGCTGCCGTTGTAGAGGTAGAGGCGGTAGCCGGACAGGTCCTCGCC
GGCGGTGGCGACCACTTCGATGGCTTCGCCGACGTCACCGGCGGCGGTGCTGTCGTCGTA
GTGCAGTTCGTTGATGAAAACCTCGGCCTGGGCCGGCGCGGCGGCCAGTGCCAGCAGGCA
GGCGGCGGCAAGCGGGGACAGCAATCGCATCGACTACTCCTTGTGATTGGGAATGCCTGA
CCGAGCCTAAGGCCGATCCGGTGACACTTTGTCGTAAATGAACGTCAGATATCTGACAGT
GCGACGCTTGTCACCGAAATTGTCCAAGACCGACGCCTTGGCCGAGGCGCGCGGGCGGAA
AAATTTTTTCATTCCGCCCTTGAAAGGGGGCGCCGGGGCTCCATCTCTGCCCTGCTCCCG
ACGTTGTCGGGTTTCTTCACGTGCGGTTCTGGCACTCGCTTGGGGTGAGTGCTAACATCG
CCGGACTTTTTTAGACCAATCAATCACTTAAGAGGTCTCCTATGAGCATCAAGCCGCTGC
ACGACCGCGTTGTGGTCAAGCCGATCGAAGCCGACGAAATCTCCGCCGGTGGCATCGTCA
TCCCCGACTCGGCCAAGGAAAAGTCCACCAAGGGTGAGGTCGTGGCCGTCGGCCCCGGCA
AGCCGCTGGACAACGGCAACGTGCGCGCGCCGTCGCTGAAGGTCGGCGACAAGGTCATCT
ACGGCCAGTACGCCGGCAGCTCGTACAAGAGCGAAGGCGTCGAATACAAGGTCCTGCGCG
AAGACGACGTGCTCGCCGTCATCGGCTGAGCCCCGGCGCGACCTGTTTCAACCTGATCCC
AAACTCCCAGCCGCCGGGCATCGTCCGGCGCTACCAATGAGGTAAATGCAATGGCTGCCA
AGGATATTCGTTTCGGTGAAGACGCCCGTTCGCGCATGGTGCGCGGCGTCAACGTTCTCG
CCAATGCCGTCAAGGCCACCCTGGGCCCGAAGGGCCGCAACGTCGTGCTGGAAAAGAGCT
TCGGCGCGCCGACCATCACCAAGGACGGCGTCTCCGTCGCCAAGGAGATCGAACTGGCTG
ACAAGTTCGAGAACATGGGCGCGCAGATGGTGAAGGAAGTTGCTTCGCGCACCAACGACG
ATGCCGGCGACGGCACCACCACCGCCACCGTGCTGGCCCAGGCCCTGATCCGCGAAGGCG
CCAAGGCCGTTGCCGCCGGCATGAACCCGATGGACCTCAAGCGCGGTATCGACAAGGCCG
TCTCGGCCGCCGTCGCCGAGCTGAAGAACATCTCCAAGCCGACCGCCGACGACAAGGCGA
TCGCCCAGGTCGGTACCATCTCGGCCAACTCGGACGAGTCGATCGGCCAGATCATCGCTG
ACGCGATGAAGGAAGTCGGCAAGGAAGGCGTCATCACCGTTGAAGAAGGCTCGGGCCTGG
ACAACGAGCTGGACGTGGTCAAGGGCATGCAGTTCGACCGCGGCTACCTGTCGCCGTACT
TCATCAACAACCAGCAGTCGCAGACCGCTGACCTGGATGACCCGTTCATCCTGCTGCACG
ACAAGAAGATCTCCAACGTCCGTGACCTGCTGCCGGTGCTGGAAGGCGTCGCCAAGGCCG
GCAAGCCGCTGCTGATCGTGGCCGAGGAAGTTGAAGGCGAAGCGCTGGCCACCCTGGTGG
TCAACACCATCCGTGGCATCGTCAAGGTCGTGGCCGTCAAGGCCCCGGGCTTCGGCGACC
GTCGCAAGGCGATGCTGGAAGACATGGCCGTGCTGACCGGCGGCACCGTGATCTCCGAAG
AAGTCGGCCTGTCGCTGGAGAAGGCCACCATCAAGGACCTGGGCCGCGCCAAGAAGGTGC
AGGTCTCCAAGGAGAACACCACCATCATCGACGGCGTCGGCGACAAGGCCAACGTTGATG
CACGCGTGGCGCAGATCAAGACCCAGATCCAGGACACCTCCTCGGATTACGACCGCGAGA
AGCTGCAGGAACGCGTGGCCAAGCTGGCCGGCGGTGTTGCCGTGATCAAGGTCGGCGCCT
CGACCGAAATCGAAATGAAGGAAAAGAAGGATCGCGTCGACGACGCCCTGCACGCGACCC
GTGCGGCCGTTGAAGAAGGCGTGGTTCCGGGCGGCGGCGTTGCCCTGGTCCGCGCGATCA
CCGCGCTGGCCGGCCTGAAGGGCGCCAACGAAGACCAGAACCACGGCATTCAGATCGCCC
TGCGTGCGATGGAAGCCCCGCTGCGCGAGATCGTGGCCAACGCCGGCGACGAGCCGTCGG
TCATCATCAACAAGGTCAAGGAAGGCACCGGCAGCTTCGGTTACAACGCCGCCACCGGCG
AGTTCGGCGACATGCTGCAGTTCGGCATCCTGGACCCGACCAAGGTGACCCGTTCGGCGC
TGCAGAACGCCGCTTCGATCGCTGGCCTGATGATCACCACCGAAGCCATGGTTGCCGAAG
CTCCGAAGAAGGACGAGCCGGCCATGGGTGGCGCCGGTGGCATGGGCGGCATGGGTGGCA
TGGGCGGCATGGACTTCTAAGTCCACGTCCCCGGCGGTCGTTGCCGACCCTGGTCGGCAC
GCCCTCCCGATGCAAGGAAGAACCCCGCCGCAAGGCGGGGTTTTTCGTTGCCCGGTTGCC
GCCGCAGCAGCGCATCGCTACGCTCGGTGGCCATGCCTACCTCCTTCATCGTCGTCGACG
ACTTCCTTTCTCCTGCCGATGCGCAGGGGCTGCGCCAGGCGGCGCTGGGCCTGACCTATC
CGGTGCAGGAGGGCGCATTCCCCGGCCGCAATTCGCAGCAGCGGCTGGAACTGGACGGGC
TGTCCGGCGCGGTCTCGCGGCTGGTCAACGAACCGCTGCGGCCGGTCAACCCACTGCAGT
CGCATGGCAAGTTCCGCCTTACCCTGGCCGGTGACACCGGCCGCGCCAAGGTGCACGCCG
ATCACTCGCACTGGTCGGGCATCCTCTACCTGAGTGCACCGGAGCACTGCGAGGGCGGCA
CCGAGTTCTTCCGCCACCGCCGTACCGGCACCGAGCGCATGGCCCTGGATGCAGCGGAGC
TGGCCGCATTGGGCTATGCCAACGGCGGCGACATGCATCGTGACATCATCGAGCGCGACA
GCAACGACGACAGCCAGTGGGAAATGACCATGCGCATCCCGATGCGTTTCAACCGGCTGG
TGCTGCTGCGGCCCTGGTTCTGGCATACCGCCGGGCCAGCGTTCGGCGACCGCCCGGAGA
ATGGCCGGCTGGTGTACCTGATGTTCTTCGAGCAGGCGCGCTGAGCGGAGCAGGCATCCA
CGCGTGAGGTGGATCCACACGCCATGCATGGTTGCTCCCATCCCTCCGCACTCCCCGCCC
AGGGATCATCGCGCCTTCATTCGACGAAGGCCTTCGCCGCGCCGTACTCCCACTGCCATG
GCACGCCGATATCACCCAGCACGAACGCCACCAGTGCCGGGAAGGTGGCCTCGGCCCGTA
CATCGTTGCCCAGGATCACCACGCAGCGTTTGTGCCGCTCGATGCACACCAGGGTGTTGC
CGACCGCATCGTCGTGGCCGCCCTTGTAGAAGCCTGCACCCTGGGGGCCACGGAAGGTCA
CCACGCCCAGGCCCGCGGCCAGATCCCGGTGCTGCTGCGCAACGGGCAGCTCCGGCTGCA
GCGTTGGGAACTGGCTGGCGGTGGTGATCGGCAGCTGCGGCCGCACCAGTTCCCTGCGCA
TTGCCGCAGACAGCCCATCGCCGCGCACATAACCGGCGGCGAAGTGGGCCATGTCGGTGA
TGGTGGTATCCATCGATCCTGCCGCCCGCACACGGCTGCGTTGATCGTGCGGCTCTGTAT
CGCCTTCGACGGTCCAGCCATCGGCCAGGTTGCCGGCGAAATCCGCGCGCCACGACATGC
TGGTGCGCGCCATGCCGAAGCGATCGAACACGCGCTGCTGCATCAACGCACCCACATCCT
CGCCCAGTCGCCCACGTTCGATCACGAACTGCAGCAGGATCAGGCCCTCGCCGGAATAGC
CGTAGCGGCTGCCGGGCTCGAAGTGGAACTTCAACCGGCCATCCGGTTCGAGAAAGCCGA
AGTTGGCAAAGCCGCTGGCGTGATTCAGCAGCTTTCGCGGCGTGAGCCGGCGCCAGCGTG
CATCACTCGCCAGCACGCTGTAGTCGGCGTACTTTTTCGGTTCGGGCGGGTAGTCTGGCA
GCGGCACGTCCAGAGCTGTGGCGATGCTGGCATCCAGATCGATCACCCCGTCCTGCGCCA
GCTGTGCGACCAGGTGGCCGAAGGCCATCTTGGTGAGCGATGCGGCATACATCACGGTGT
CGGTGCGCAGCGGCTCGCCTGCGGCGTTGCGTTCACCGTAGGCGGCCACATGCACCACCT
TGCCGTCATCGATCACCGCCAGCGCCATCCCGCGCGCATGGGCCGCCTGCATCAGCCGCT
GTGCTTCGGCATCGATGCGAGTGGGCGAGGGCACGGGTGGCGGCGCGGCCAGTACCGCCA
GCGGGAGCAGCGTCAGCAACATCAGGGTGGCACGGCACATGCGTGGAACTCCTGGTGGGG
CGCACGGTGATGCTACGCCGGGCTGCCGCTGGCGTCATCGCCAGTTGTCAGCCGGCCTGC
GGCCGGCGCAGGCAGATCCGTGCTGCGCCGGCACCGATGTCCACCTGGCCGCCGCGCACT
GCATCGGCACCGAGGATCAGCGCCGACCGGCCCTCCAGGCCGATCGCCTTGAACACCGGC
AGTTCGCTGATGCGGACCTCCATCGACGGGTGCTGCCAGCCGCCGCCGGTCATGCCGGGC
AGGGTGTACAGCCAGGTTGCCTGCTTGCCGCCGCCCAGGCCTTCGGTGCCCTTTTCACGC
ACCCGCACCCGCGCGTCGCTGCCGTCGGTGCGCAGCCCCAGTGCGCGGGCGGCTTCGGCG
TTGAGGACGGTCTGTGCGGCACCGGTGTCGACCACGGCGATGGCGTCCACCGCAGGCGCG
CCCAGTGCAAGCGTGATGAAGCCGAACTGGCGCAGGCCGCCAGTGCGGCCGGGCAGCGCA
TTGGGCTGGCAACCCGGTCCTTCCAGGTTCAATCCGCCGGGTGTCCACAGCGCCAGTTGA
TTGCGGCCGAAGTCCCAACGGGTGTCCCAGCGCCCGGTCAGATCGTTGCCGATCAAGCCG
TCGATGGCTGGATCATCATCCTTCGGCAACGATGACAGATCCACGTTCATGGCTTGGGCC
TGCAGCTGCCAGCTGCCCAGCTGCCAGGACGTGCTGCGCATGCGCTGCAACCGCGCCGAA
GCTGCACTCGCCCCTTGCGCCTGTGATACCTCTGCATCCGCATCCTCCAGGCCATAGCGC
CGCACGACGCGGGCATCGACCAGCGTTGCCCCCGCGGCACTGTCGACCACGAAGCGCAGC
GGTTCGGCGCGCCCGTCCAGCGAGACGGCCACCGCCGGATGACCGCCCTGCATCCACATC
GGCAGGATGTGCGCGGCGGCGTTGGAGGCGAGCGCAGGCAAGGGAGCGGCGAACAGGGGC
AACAGGAAGAGGCGCAAGGGAAGACTCCGCAGTGATCGTGGGTGACCATTGGCGCACGGC
GGCGTATCGCCGGAATATCGGCGTTGATACCGTCCTGATACACAGGTGCTGGATACTGTC
CGAATGAGTACTCCCATCCGTGTCATCGTCGTCGACGACGATGCCAGCATCCGCGACGCC
ATCGCCGACCACCTGCTGCTGCACGGCTACCAGGTACGCCTGGCGGCGGATGCGGCGGCA
CTGGACGTGCTGCTGCAGGCCGAACGACCGGACCTGATCATCCTCGACTGGATGATGCCC
GGTGAGGATGGGCTGTCGGTCTGCCGCAGGCTGCAGGCGAGGGCGATCCCGATCCTGATG
CTGTCGGCGATGGGGGCTGCACCGGACCGCGTGATCGGCCTGGAGATGGGCGCGGACGAC
TACCTGGCCAAACCCTTTGATCCGCGTGAACTGCTGGCGCGGGTACGCGCACTGCTGCGC
CGTCAGGACAAGCTGCGCACGCAGGTGGCCAGCGAGCTGCGGTTTGATGGCTGGCGATTG
CTGCCCGACCAGCGTCGCCTGTTCGCACCGGACGGTGCCGAGCTGGTGCTGAGTCGTGGC
GAGTTTTCCCTGTTGCTGGCGCTGGCCGAACGTCCCGGGCGGGTGCTGGGGCGTGAGCAG
CTGCTGCAGTTGAGTCGCGGAGAAGCCAGTGACAGCGTGGACCGTGCCATCGACCTCGCG
ATCAGCCGCCTGCGCCGCAAGCTCGGGCAGGCCGCGTCCGGGGCAGAAGCCCTCGTGCAG
ACACTGCGCGGGGAAGGGTATCGCTTCGACGCTGAGGTACAGGTGCTGTGAGCAGCCGGT
GGTCGACCACTCGCTGGATCGCGATGCTGGCGCTGGCCAGCCTGCTGCTGGCAACCCTGG
CCAGCGTTGCAGTGGTGGGTTGGATGCCCCGGCCCGCGCCGCCACCGATGCGGCTGGACC
ATGCGATGCAGGTACTGCGTGGGGAACAGGCGCCGGCGTCACTGGGATTGCGCAGGGCGA
CGCAGGACGCGCCCCCCCAAGGTAGCGCCAGCGACTGGCTCGCGCAGCTGGCGGCCGCGC
AGATGGGCATGCCGGCCGAGGATGTACGCCTGGCATGGACGGGGCAGGGCAGGGCGCCCG
ATGTGCAGGTCATCGAGGGTGGCGCGGTACTGGACGCCTCCGGTCGTGCTGGCGTGCTGA
AATCACAGGCCGCGCTGCTGACCGCGATGCAGTGGCCGCCGTTTGAACTGGGGATGCGCC
AGGCCGACGGCCGCTGGCGGGTGGTCGGCAGCGACCATAGTGACCTGGCGGCCTGGCGCC
GCCAGGTGATGCTCGCCCTGTTGGGCGGTGCGATCCTGCTGGCGCCGTTGGCGGCGTGGG
CGTCGATCCGGTTGGGGCGCCCGCTGCGGCGCCTGGCCGAAGCGAGCGCACGGGTCGACC
TGCAGGCCGAATCGCCATTGCCCGACGATGGCCCACGCGAAGTGCAGATGCTGGCCGCCG
CGATCAGCACCGGTCGCGAACGCCTGCGGGTCCAGGCACAGGACATGACCCGTATGCTGG
CGGCAGTGGCGCATGACCTGCGCACGCCCCTGACCGGCCTGCGCCTGCGCGCCGAGTTCG
CTCCCGCACCACAGGCCGCCCGGATGGTGGCGGACATCGAACGCATGGACGCGATGATCG
AGCAGGTGCTGGACTATGCACGCGGCGAGCTGCAGCCCTTGCAGATGCGCTCGCTGGATC
TGGCTGCCCTGCTGCAGGAATGCCTGCAAGGGGCGCTGCTGCGCGGGGTCGACATTTCGC
TTCAGTGCCCGGATACGCTGCCGTGGCATGGCGATGCGCTGCTGCTCCGGCGCGCGGTCG
ACAATCTCATCGACAACGCCGAGCGTTACGCGGGCGCCGTGGAGCTGCATGTCGCCGTGT
GGGGACATGGGGTGCAGCTGGATGTGATGGATCGCGGGCCGGGTATCGCCGAAGCTGATC
GTGTCCGCCTGCTGCAACCGTTCCAGCGCAGCGAAAGCTCGCGCAGTCGCGCTACCGGTG
GGACCGGGCTGGGACTGGCCATGGCCGCCAACGTGGCCAGGCGTCACGCAGGCGAACTGC
AGCTGCTGCACCGCGAGGGCGGCGGGCTGATCGCGCGCCTGCTGCTGGGAAAGCTCCCCT
GATATCGGCTGTGGTTTACAGATGGCGGCTATCCGGTTATATGATTAGGCGCCTAACCAT
ATCGTGTTCGTGAGATGATCGAAGCCAAGCATCAGGCCCTGGTGGAGGAATCGCAGCGAC
GCGGCCACGCCAACATCGCGCAACTGCGCCTGTGCTTCCAGCTGCTCTCGTTGTCCTCGT
CGATCGATCGCGACTGCGCCGCGCGGCTGGCACCGCATGGGCTCAGCGAGGGCCGCTTCA
TCGTGCTGTTCCTGCTGCACGGGGCCGGTGGCACGCTGCCGCCGCACCTGCTGGCCGAGC
GTGCCGGCGTGACCCGTGCCACCATCAGCGGCCTGCTCGATGGCCTGCAGCGTGAAGGCC
TGCTGCAGCGTCGCAGCGATGACGGGGATGGCCGCCGTCTGCAGATCGTATTGACCGCAC
CGGGAAAGCGCTTGGCCGAGTCGTTGTTCGAGCAGCACACGCAATGGATCAGCGGTCTGT
TCGACGGCCTGGATGCGGGTGAACAGCAGCAGCTGTCGCAGCTGCTGCACAAGGTCTGGC
AGCATACGGACGGCGGGCGGGAATCGGCAGCATGAGCACGCCCGTTCCTGCGCAAAGGCT
GCATGCACTCAACAGTGGCAGCGCTGCTGCCACCCATCTGGCCGAATGCCTGGCCGTGGA
TTTCACCGCGCTGCTGCAGGTGGTGGCGCCTGCCCTTGAGCCGGAATCGCTGCAATGCAT
GCGCGACGCCTCAGGCAAGGGCATCACCCAGCGCATGGCGCTGGCGGCGCGGTTGCTGCA
CGAAGCCGGACAGGGGGAGCCTGCGCGCTGGCAGGCGCATACGTCAGACACGGTGCGTGG
CTGGGCCTGCTACCTGATCGGCGGCGACGCCGACGCGACGCTGCCGGCCAAGCTGCAGGC
GATGCGGCCACTGGCTGACGACCCGCACTTCGGCGTGCGCGAATGGGCGTGGCTGGCGCT
GCGTGCCGACATTGTTGCCGCACCACTGCAGGCGCTGGAGTACCTGCAACCATGGACGCA
GGAAGGATCGCCGTACCTGCGCCGCTTCGCCTGCGAAGCGCTGCGCCCGCGCGGCGTGTG
GGCCACACATGTCGCGCTGTTCAAGCGGCAGCCGGAACTTGCAGAGGCGATGCTGGAGGC
ACTCGCCGACGACCCGGAGCGCTATGTGCAGGACTCGGTCGGCAACTGGCTCAATGATGC
CGGCAAGACACAGCCGCAGTGGCTGCGTGCGCTGTGCGCGCGCTGGCAACAGCAGCACCC
TGGTGATGCCAATGCCTACATCCGCAAACGCGCCATGCGCTCGCTCCGGTAGTGCCGGCC
GCTGGCCGGCAACCCCCCAAACCTTCAAGGAAGAAGCAGCATGTCGCACACCTTCATCGA
GCTCTACACCGCCACCCCCGCCTGGACCACGCTCCAGCCCGAGCAGCGGAATGCCTTCTT
CGCCCGTATCGGTGCAGGCATGCAGCAGTTCGATCCAGTCCGCATCACACTGCTGGCGAT
GGGCCGCATTGCCAGGGGCGTACAGCACGGCAGCGATGAGCAGTTCTATGCGGTCTGGCG
CTGTGCAAGCCGCGCGGACGCCGATGCGCTGGTGGCCGGCATTGCCGCCACCGGTTGGCA
TCAGTACTTCGCCACCATCAACGCCGTCGGCGCAGACGATGGGATGGGGCAGCACCTTGC
CGACCTGGCCGCCTTGTAGCAGCGTCTCCGGACGCGCATGGCACATGCGCCTGTCACCCG
GACGCGGTAAACAGGACATTGCCCATGTCCATCCGCAGGGAAGTTGATCATGCAGAGCAC
GCTCCAGGTCACGCTGTTCGGCCCGCTTGGCGACAGCCCGACATTGCAGTTGCCGGGGCG
GGAAGGGCCGTCGGTGGCCATCCCGGAGGCGGCCCTGCGGCGGTTGGTTTCCGACCTCTA
CACCACCCGTTCCCTGCTCAATCCCGAGCAGCTGGACGAGGCCAGGCAGGAGCTGGACCG
CGTGCTGGAGCGCTGGGCCGACATCCACGAAGGCCTGTTGCTGGACGTGGAAGTGCATGG
CAAATGAGCAGCTTTGCGTGGCTGCTGCCGCGTGGGCAGCGCCGGCGCGCGCCTCGCTGA
ACCGCACCCGCGGTTGCGGATGAAACATTTTGCACTGCGCAAAAGCTGTGCTATCAATAC
ACCCCATGAACGCAGCCGCCACCCGCTTTTACTGGTATTACTTTCCGAAGCCACTGGCGG
AGGAAGGACTGCGCTCACCCTGAAGAAAGCTTCAGACGCATTCCCGAAAGCCGCCAGCGA
ACCTGGCGGCTTTTTTCATGCCGCCACGCTGGGGACCCCAACGTTCCGGAGATCTCCTGC
AATGCCCCCGCACACCGACGACCTGCGCATCCGCACCATCGAACCGCTGACACCGCCTGC
CCAGCTGCTGGCGATGCTGCCCTGTGACGATGAAGCCTCCGACACCGTCAGCGCCTCGCG
CGCGGCCCTGCACCAGATCCTGCACGGCCGTGACGACCGCCTGGCAGTGGTGGTGGGCCC
GTGCTCGATCCACGACCCGAAGGCCGCCATCGAATACGCCCAGCGCCTGAAGCCGCTGCG
CGACGCGCTGGCCGGCGAACTGGAAATCGTCATGCGTGTGTACTTCGAGAAGCCGCGCAC
CACGGTGGGCTGGAAGGGCCTGATCAACGACCCGGACCTGGACGGCAGCTTCAGGATCGA
CAAGGGCCTGCGCATTGCCCGCGGCCTGCTGCGCGACATCAACAAGCTCGGCCTGCCGGC
CGGTGTCGAATTCCTCGATGTGATCTCGCCGCAGTACATCGCCGACCTGGTGGCGTGGGG
CGCGATCGGCGCGCGTACCACCGAAAGCCAGGTGCATCGTGAGCTGGCTTCGGGGCTGTC
GTGCCCGGTCGGCTTCAAGAACGGCACCGATGGCAACGTCAAGATCGCCGCTGACGCGGT
GGGTGCGGCGTCCAACCCGCATCACTTCCTGTCGGTCACCAAGCAGGGCGGCACCGCCAT
CGTGTCGACCACCGGCAATCCGGATTGCCATGTGATCCTGCGTGGCGGCAAGCAGCCGAA
CTACGACGCCGGCAGCGTCGCCGACGCCTGCCAGGTGCTGGCCAAGGCCAAGCTGCCGAC
GCGCCTGATGATCGACGCCAGCCACGCCAACAGCCTGAAGAACCCCGAGAACCAGCCGAA
GGTGATCGAGGACATTGCTGTTCAGCTGGAAGACGGCGAACAGCGCATCGTTGGCGTGAT
GATCGAGAGCCATCTGGTCGGTGGCCGCCAGGAACTGGTGGAAGGCCAGCCGCTGGTTTA
CGGGCAGAGCATCACCGATGGCTGCATCGACTGGGACACCACCGTGACGGTGCTGGAGCG
TCTGGCTGCGGCCGTGCGCGCCCGTCGCGACGTGAAGGTGTCCGAAGCAGCCTGATCGAA
GCCGCCTGAGTGCGGCACGTGTGTGGATGGCGGCCAGCGCCTGCGGGGGTGCGGCCGCGA
TCAGGGCCGGTCGGAGTTGGAGGCCGGCCCATCTGCACCGGCGATGCGCCTGGCGCTGCG
CATGAGCGACAGCGCCAGGTACATCGCCGGGGTGGTGATACCGCTTCCTGTAGCGTCGAG
CCGTGCCCGACCTGCGCGCGAAGCGCGTTGGTTTCCTGCAAAGAGCAGTCGAGCATGGCT
CGACTTTACGAAGAGGCTCAATGCACTTCGTCGTGGTAGACGAACTTCGGCATTTCCCAG
CGGTAGTGGATCGCCAGCAGGCGCAACGCGAAGCCGCCGCCAAGGCAGCACAGGATTGCG
GTGGCATCGGCCACGCCCCAGTGCAGCAGCAACAGATAGGCCGCGCCGGTCAGCAGCGCG
ATGATCGCGTACAGCTCCTTCTGGAAGATGAGTGGCACCTCGTTGCAGAGGATGTCGCGC
AGCACCCCGCCGAACGCGCCGGTCAGCATGCCGGCGATCAGCACGATCGGCATCGCATGG
CCGGCCTCGCGCGCGATCGAGCAGCCGATCAGGGTGAAGGCGATCAGGCCCAGCCCGTCG
AGCACCAGGAAGGTGCGGCGGAAGTGGTGCATCCAGCGCGCCACCCAGGTGGCGATCAGC
GCCGCGCACACGGTGAAGCCCAGGTACTCGGGGTGCTTCACCCAGCCCAGCGGGTAGTGG
CCGAGCAGGATGTCGCGCAGTGAACCACCCCCGAGGGCGGTGACGCAGGCGATCATGACC
ACGCCGAACAGGTCCATGCGGCGGCGGCCGGCGGACAGTGCGCCGGTCATGGCTTCGGCG
GAAATGGCGATCAGGTAGATGATGGACAGCAGCATGGGACAGGCTCCGGGCGCGGTGGGG
CCGGCCATGCGCGACCACCGCCACTGCCTGCGCAATGACGGGATGACGATGACCGGTGCC
GCTCCCGCTGTCCTTTTGCCTGAGAGTTCAGCGGCATGGGCCGCGTGCCCCTTCGGCGGA
TCGCCCCGAGCATGCCCGGTGACCTCTCTCCAGCTCGGCGAGTCGAATGCATGGTTGGTG
GGATTCCAGCCCACCGGCCTGAGCGATCATGGGAGCCTGCGCCTTCGGCGGGCGCCAGCG
CGGCGCCTCTCTCCTGCATTCGGTCGCCAGTATATCCGCTGCAGTGCAGCACGGCATAAT
CCAGGCATGGCCCCATCCCTCCGCCCGTGGTTCCTGTACCTGCTCGAATGCCGCGATGGC
AGCTATTACGCCGGCATCAGCACCGATGTGGAGGCGCGTTTCGCCGCCCACCAGGCCGGC
AAGGGCGCGCGCTACACCCGGGCCCGGCCGCCGCTGCGCGTGCTGGCCGTGCGCGAATAC
CCGGACCGGGCCGCCGCCTCGCGGGCCGAGTGGCAACTCAAGCAGCAGCCCCGCGAACGC
AAGCTGGCCTGGCTGCAGGCGCTTTTGTAGAGCCGAGCCCAGGCTCGGCTGTTGTTCCAT
CTGCCCGATGCGGGAGCCGAGCATGGGCTCGGCTCTACAGTAGATCCACGTCATGCGTGG
ATGGGCCATTCGGCCCATGCGATGATCCGCCCGCGCCCAGAGCTGGAGACCCGGATGTCC
ACGATTGCCCTGCTGTTCGCGCTTTCCGCAGCAACGAGCCCTGCCGCCGACCCCGCCACG
ATCGCGGCCATCGAAGCCACCTGCCACGACTACGTCGATGGCCAGCTGGAGGCCGACCCG
CAGCGCGTCGCCCGTTCGCTGCACCCGGACCTGGCCAAGCGCGCGGTCCTCGGTGATACG
CCAGACGAGCGCCTGGGCCTGCGCCGGATGTCGAAGGAAGAGCTAGTCTCGCTGACGAAA
CAGGGCGCGCTGAAGACCCCGAAGGATCAATGGGATCGCCGCTGCACGGTGCTGGACGTG
ACCGGCAACGCGGCCTCGGTGCGGCTGGAAACCCCGTGGTTCGTCGACTACTTCCACATG
GGGCGTTTCGACCAGCGCTGGGTCATCGTCAACGCACTGTGGTACCCGAAACCGAAGGCG
CACTGAGCGATGCGTGCCGCCGGCAACGCATGGATCTCCGTCGTCGTGCTGGTCGCCGGC
ATCGCGCTGCTGCCTGGCCTGCTGTATCTGCTCGGGCTGGCATTGGTGGACGGTCGGCCG
AAGCCGGCCGACCGCGCGCCCAGTGGCGTGGCTGCGTGCAGCGGTGAGCCACGGGCGGGA
TACCAGCCGATGAACCCCTGGCGCTTCACCGCCCAGTTCTTCGACAAGGACGGGATGAAG
AACAAGGTGCCTGAAGTGGAGCGGGAGGCCTTCTGGATTGCCCGGCGCCACCTGTGGCGG
CAACCGCAGCGCGGCATGCTGCGCTGGCATCTCAGCAGCACCGCGTTGGCGATCTGGATC
ACCCGGCATTGGAGTGCCGCGCAGATTGCCGACACCGCGAGGAAGGAGGACTTCTGCCGG
ACCTGGTCGAAACGGCGGGTGCCCGGTGGCCCGATGAACCGGTAGACCCACGCGGTATGT
GAATGGTCCTACTCTCCGCTACGCGTGTCGTATACGGCACTAAAGTAAATTCGTAGCACG
AAACCTCTCGTTTCCCGCTGAGCAACTTTTCTGGAAGTCGCGACTGCGAAAAACCATCTT
ATCCCAGACGCCCGGCTTGATTTCATCCCGGTCTGTGGTCAGGCACAGTGGGTGGAATAG
TTGCCACGAAAGTTGCATTGCGGAAGGCTGATGCCATCAGACAGACAGCACACTCATGGA
AAAGCAGATCAGATGCATTGTGTCGAGCGAATCTCCTGGTGTCAGCAGAACGCTCGATAT
CTTTGAAATCAACCGTATGTTGGACGGCTACCTGCAGACGAAGATCGATCAAGTGAATGT
TGCGGATCTGGGAGGTTGGCGATTGCTGATGTACGTCGTCATCCGGAACACCGATTCCAT
TGGAGTCTTCAAACGCACGAGGCGATACCCCTCCGACATGGAGTTCTTGGTCAGTATTTC
GATTCCGGTTCCCAGTATCGAGGTCGTGGGGTACGGCCTGCCCGACCATGCCATGTATGG
ACTAGGCTTCTTCCATCCCGTGAATGAGCCGAAGTCCCACGTCATCAATCCGCAGTTTGC
AGACTACGAAGGGCTGCAGGAGTACTTCGTGGGTAGCGCTGAGCGTGCTATCGACATGGC
ATTTGAGTTGGGCTTCAAGTGCAGCGGAAAAGTGATTCGATACGTTGCTTGACGAGAGCG
GCGGGAAGCACAACAACCATTCCTGACTGCGGCTTCTCAAAAATGCAGGAGGCCTGACGC
ATGGATGAAGATGGGGGATGTGCGGGTGCTCATCCACGCATGGCGTGGATCTTATCTCTT
GCCGATCTGGCACCTTGGGGGCCGAGAGCCCGGCGTGGGCGACCGTGTGGATCCAGGTCT
TGCGACCGAGAAGTAGCTTGGGTCCCCACGCCGGATTCTCCCTGAACCGCCCGAACAGTT
GGTTGAGTTGGCGCTCGAACTGATAAGACTGGGCAAGCGGGGAGAGCTCTCGACCCTGTC
AGCCTAGCGGAGTTCTGCCATGTTTGGGATCGGGATTGATGTGAGCAAAGCCACGCTGGA
TGTGGCCGTCCATGGAGAGCAGTTTCGCCAATTCAGCAACGACAAGCGCGGCTTTGTACG
CTTAATTCGGTGGCTGAAGACGTGGCCGATCAAGCAGGTCGTTCTTGAGGCAAGCGGGGG
TTACGAGCGTGCTGCTCTGGATGTATTGCACGCCGCCGGCCTGCCGATGGTGCGAATCAA
TCCGGCGCGTGCACGGCGATTTGCCCAAGGCACAGGCCGTGCCGCAAAGACCGATCGGCT
CGATGCGACAGTGCTGGCGCAGATGGCCCATTTGTTACCGCTGACCCGCTACGTACCGCC
TGCCCCTTGGCAGCAGCGTCTGGCTGAATTTGCGCAATGCCGCAGGCATCTGGTGCAGAT
GCGGGTCAGTGAGATGCAGCGCTTGCGGCGATTGGTCGATCCGGATCTGATTGCGATGAA
GCAACGCTATATAGCTCAGCTATCTGACGACCTGAAGCAACTGGACAAAGCTATTGCCGA
GCAGCTTGAGGGACAGCCTGGCTGGAAGAACATCGGCGCGCTCAAAGGCGTCGGCCCCAT
CCTGATCAGCACACTGGCCAGCGAGTTGCCCGAACTGGGCAGCTTGGGAAGCAAAGCCAT
AGCGTCGCTGGTGGGGCTGGCCCCGATGAACCGCGAAAGTGGCACTTGGCAGGGCCAACG
GCGGATCAGTGGTGGGCGCGCGGTGGTACGCGAAGCCCTTTACATGGCGGCCCTGACGGC
CATCCGGTACGAGCCAAGACTGCGCACGTTTTACGCTGGCCTGAAGGCCAAAGGCAAAGC
GAGCAAGGTGGCGCTCGTGGCGGTCATGCGCAAAATGCTGGTGATCCTAAACGCCCGTAA
GCGGGACGCCGAGGTGGCCCTCGGCTGCCCCTGACAAGACAGTTGCTACTGCATGGAGTC
AGAGCCCTTTCCCGCGGAAAGGGATCCGACCCCTGTTGCGTGCGGCCTTACCGCCTCGGC
CGCCGGTCGTCCTGGTCATCACCGAAGATGATGCGCGCGCTGCGTTGGTAGCTCCAGTAC
GCGACCGCCCAGTTCAGCAGCACCACGATGCGGTTGCGGAAGCCGATCAGGAAGAACACG
TGCGCGGCCAGCCAGAACCACCAGGCCAGCACGCCGGAGAGCTGCAGCCGGCCCAGGTGC
ACGATCGCGGCCATGCGGCCAATGGTGGCCAGGTTGCCGTAGTCGGCGTACTTGAACGGA
CCGGGCTCGGGCTTGCCGTGCAGGCGTGCACGGACCACCTCGGCCACGTACTTGCCCATC
TGCTTGGCCGCGGGCGCCACGCCGGGAACCGGCTTGCCGTCGGCCTGGCTCAGTGCGGCC
AGGTCGCCGGCCACGAACAGCTCCGGGTGATCAGGCAGGGTCAGGTCCGGCTGCACCTGC
ACGCGGCCGGCGCGGTCCAGCGGCACGTCCAGCGTGCGCGCCAGTGGTGAAGCGGCCACG
CCGGCGGCCCAGACCACGGTGCGGGCCGGCACGAACTGCTCACCGAGCGTGAAGCCCTGG
CTGTCGATGTCGCTCACCGGGGTACCGGTCAGCACTTCCACGCCCAGCTTTTCCAGCTGG
CGGCGCGCCTTCAGCGAAAGCACTTCCGGGAACGAGGACAGCACGCGCGGCCCAGCCTCG
ACCAGCCGCACCTTGGCGCTGGCCGGATCGATGTGGCGGAATTCGTTGCGCAGCGTGTGG
CGCGCGATCTCGGCCAGCGTGCCGGCCAGTTCGACGCCGGTGGGGCCACCACCGACGATG
GCGAAACTCAGCCACGCCGCCTTCCTGGCCGGGTCCGGTTCGGCCTCGGCACGCTCGAAC
GCCAGCAGCAGCTTGCGGCGCAGTGCAATGGCATCGTCCAGCGTTTTCAGGCCGGGGGCA
TCATCGGCCCACTGGTCGTTGCCGAAGTAGGCGTGGGTGGCGCCGGTGGCCAGCAGCAGG
CTGTCGTAGTCCAGCGTGCTGCCATCGGCCATGCCGATCTGCCGTGCCTGCTTGTCGATG
GCGACCACTTCGCCGAGGCGGACTTCCACGTTGCGCTGGTGGCCGAGGATGTGGCGCAGC
GGTGCGGCGATATCCGGCGCGGACAGGCCGGCGGTGGCCACCTGGTACAGCAGCGGCTGG
AACAGGTGATGGTTGCGGCGGTCGACCAGGGTGATGCGTATGCGCTCGCGGGCCAGGGCA
CGGGTGGCCCAGAGACCGGCAAAACCGCCGCCGACAACGACCAGGTGGGGAACGCGCTCG
CGACTCATCGACTCACTCCAGTGGGGGCATTGGGGGAAGCGCCTGGCATCTTCGCACGGC
GGCCACCTGTCACGTCAGCGCCCGCGTGGATCGGCGATACTCGGGTTCAGGCAACCGCCC
GCGAGGAATCCATGAGCGAACCGGAAAAGCGCATCGCCCTGTTGATCGACGCCGACAATG
CGCCGGCCTCGAAGATCGACGAGGTCCTGGCCGAAGTCGCCCGCTATGGCGTGGCCAACG
TGCGCCGTGCCTACGGCAACTGGAAGAGCCCGCGGTTGAAGGGCTGGGAAGCGGTGCTGC
ACGAATACGCGATCCGCCCGATCCAGCAGTTCGCCTACAGCAAGGGCAAGAATGCGTCGG
ACATGGCGATGGTGATCGATGCCATGGACCTGCTGTACGCGCGCAACCTTGATGGCTTCG
CCATCGTGTCGAGCGATGCCGATTTCACCCCGATGGTGATGCGCCTGCTGACCGACGGCG
TGAAGGTGTATGGCTTCGGCGAAAAGAAGACGCCGGAACCGTTCGTCAACGCGTGCTCGA
AGTTCACCTACCTGGAAGCGCTGGGCCAGACCCACGCCAGCGTGCCGGATGCCGAGCAGG
CATCGAGCGAACAGGCATCGAACGAGCCCGTCGCCAATGATGATGCACGCCCGCGCAAGA
GCGGGGCGGAAATGCGCAGCGACACCCGGCTGGTGAAGATGCTGCGCCGCGCGGTGTCCT
CGGCCGAGGGCGAGGATGGCTGGTCGCACCTGGGGCCGGTCGGCAGCCAGATCGGCAACC
AGGCCTCGTTCGATCCGCGCAACTATGGCTACGGCAAACTCAGCGATCTGCTGGCGGCGA
TCGGCCTGTTCGAGCTGAAGAAGGATGGCAAGTCGTCCTACGTACGCGCGCTGCCAAAAA
AGAACCGGTAGTGCCGGCAAAAGAACCGGTAGTGCCGGCCGCTGGCCGGCATGCTGTAGA
TGCCCGATCCCGCATCCGGCACGCACATCTCCACTCCAATCAGGCGTATCGTTGCCGCTC
GCATTGCCAGCAAGGAAAACCCGCATGTTGAAGATCTGGGGCCGCCGCAATTCCAGCAAC
GTCCGCAAGGTGCTGTGGTGTGCCGAGGAGATCGGCCTGCCGTACGAATCCATCGAAGTC
GGCGGCAGCCATGGCGGCACGCAGACGCCGGAGTACCAGGCGATGAATCCCAACGGCCTG
GTGCCGGTGATCGAGGACCACGGCCTGCCGCTGTGGGAATCGAATACCATCGTGCGTTAC
CTGAGCGCGCGCTATGCGCTGGGCACGCTGTACGCCGAGGACCCGATGGAGCGCGCGCAG
GCCGAAAAGTGGATGGACTGGAGCACCTCGCGGATGGCGCCGCTGTACAGCGACCTGGTC
TGGGGCATCATGCGCACCGCGCCAGCCGACCGTGACGAAGCGCGCATCAGCGCGGCCATC
GTCCGTGCCGGTGACTACCTGGCGATGGCCGATGCCACCCTGGCCACGCAGCCATGGCTG
TCGGGCGGGACGTTCGCGATGGGCGACATTCCGCTCGGCTCGCTGGTGTACGCCTGGTAT
GAACTGCCGATCCAGCGCCCGGACCTGCCGCACCTGGCCGAGTGGTATGCGCGCCTGCGT
GAGCGACCGGCCTACCAGCGCGGCGTGATGTCGCCGCTGACGTAAGCGAAGGCGTCCGGG
GTCAGAGCCCTTTTCTGCGAAAAGGGATCCGACCCCAGGGCATCGGGGGCGGATCCCACC
CGACGGGTGGGCTCTGACCCCTCAATAAAGATCCGTTGGATCCACATCCAGCGACCAGCG
CACCTTGCGTGCTTCCGGCAGCGCGTACAGCTGCGGAACCAGTTGCGAAAGCACGCCATG
CAGCGGCGGCCGCTGCAGGGCAGACAGCAGCAGCTGCGTGCGCTGGTAACCGGCCCGCCG
CGGCATCGGCGCCGGCATCGGCCCGTAGGCCTCGACCACGTTCTGTTCGCCCAGCAGGTG
CCGGGCCGCCAGCAGGAATGCATTGGCATGCTCCACCTGCTGCGCTTCGGCGCGCATCAG
CGCCAGATGCGCGAAGGGCGGGAATCCGGCCGCCTGGCGCTGGTTCAACTCGGCTTGCGC
GAATGGATGGTAGCCACCGCTCACCAGGGTTTCCAGCAGCGGGTGCCCGGGGTGATGGGT
CTGCAGCCAGACCTCGCCCGGGTCGCGCGCACGTCCCGCGCGGCCGGCCACCTGGATCAG
CTGCTGCGCCAGTTTTTCGCTGGCGCGGAAGTCGGCCGAGAACAGGCCCTCATCGATACC
CACCACCACCACCAGGGTCAGCTTGGGCAGGTCGTGGCCCTTGGCCAGGATCTGCGTGCC
GACCAGGATGCCGGGCTGGTCGCCCAGTTTCGCCAGCTGCTGTTCCAGCGCGTCGCGCCG
TGAGGTGGTGCCGCGGTCGATGCGCACTACCGGGAAGTCGGCGAAGGCCGCAGTGAGATG
TTCTTCCAGGCGTTCGGTACCGATGCCCTGCGGTTGCAGTGCCAGGCTGCCGCAGGCCGG
ACATGCCAGCGGCGCCGGTTGCCGCGCGCCGCAGTGGTGGCACTGCAGGCGACGACCGCC
ACCATGCACGGTCATCGGCGCATCGCAGCGCTGGCATGGCGCGGTCCAGCCGCAGTCGTG
GCACAGCAGCACCGGTGCGTAGCCGCGGCGGTTCTTGAACACCAGCACCTGCTGGCCACG
CTGCAGATGCTCCCCGATGCCGGCCAGCACATCGGCCGAAAGGCCGTCATGCAGCGGGCG
CTTGCGTACATCGAGGATGCGCACGCGCGGTGGCCGCGCATCGCCGGCGCGCTGTTTCAG
GCGCAGGTGGGTGTAACGCCCGGCGTAGGCGTTGTGCAGGGTTTCCAGCGAGGGCGTGGC
ACTGCCCAGCAACACCGGAACGCCCAGCGACTTGGCCCGGACCAGGGCGAAATCGCGCGC
GTGGTAACGGATGCCGTCCTGCTGCTTGTAGCTGCCGTCGTGTTCCTCGTCGACGATCAG
CAGGCCGGCCTGGGGCAGCGGCGTGAACACCGCTGAGCGGGTGCCGACGATGACGCGCGC
TTCGCCGCGTGAGGCCGCTGCCCAGACGCGCGCGCGCTCGTTGTCGTTCAACCCCGAGTG
CAGCGCATGCACGGCGATGCCGAGGCGGCCACGGAAGCGTGCCAGGGTCTGCGGGGTCAG
GCCAATTTCCGGCACCAGCACCAGCGCCTGCCTGCCCTGCGCCAGGCAATGGATGATCGC
CTGCAGGTAGACCTCGGTCTTGCCGCTGCCGGTCACGCCATCCAGCAGGAACGGCTGGAA
GCCGTCGGCGGCATTGATCGCGGCCACCGCCTCGGCCTGGTCCGGGTTGAGCGTGGGACC
GGGCAGTGGCTGCGCGTGTTGGGGGGCCACGCTCAGCGCAACCCGCTCGGCCAGCCCGCG
CTTGGCCAGGCTGCGCGCGGCGGTGCGCCAGTCCTGCATGCGTTCGCCCAGCACGTCCTC
ATCCACGATGGCTTCGGCCAGCAGCTCGGCCAGTTGCCGTGGACGGCTGCCAGCGCGCAG
CTTTTCACGCTGGGCGTGGCCTTCGGTGGTCAGCTGCCAACCCCAGTGGTGTGTGTCGGG
CAGGACCTCGCCATGGCGCAGCGGGCCGGGCAGGGCGGTGCTCAGCACCTCGCCCAGTGG
CGCATGGGTGTAGCGCGCCAGCCATTGCAGGCTCTGCCACAGCTCCCCCTGCAGCAGCGG
CTGCGGGTCGCACCAGGCCAAGGCCTGGCGCAGTCCCTGGCCGTCGTCGGTCTGGCCGTG
CCCCACCACCACACCGACCAGCTCCCGGTTGCCGAACGGCACCTTCAGGCGGCAGCCGAC
CGCGACCGCCGGTGCATCGCCCTCCGGCGACAGGTAGTCGAACAGGCGGGGCAGGGGGAC
AGGCAGGGCGACCTGCAGGGTCGGAATCGGTGAAAGCATCGGGCCAGTGTAACGGGCCAT
GCGCGCGCGAACGGCAGCAGCGGGAGCGGCGGGGCGGCGCCCGTTGAATCATAAATGTCA
CCTAAATATCGGTGTCCATTGGAGATTCAGTCTTATCCACATGTTCTGTGGATAACGTTG
TGCGTTAACGGCCATCGGAAACGTAGAAGGCCGATGGCGACGGCCTCACGCTTGGGTTGG
TCAAAAAATCGCCACACGACAAAAGACAATAAAATCAATATCTTAAGTGTGAAACAATGC
TGAAACAGAGTGAATTCAGCCCGAAGCCACAGTTTTCGCCGGAGGGGGCGTGGTGCTGTG
CACAACCTGCAGCACGAAGTGCCTGTGGGCGCAAGTCCTACGGGCGTCGATGGCCTGCCG
CTATCATGCCGGCAGACCTTTGGAGTGACCGATGACGGCTGTGCCCGCCCCTGTTTCCTC
GACCGCGGCCGGCGCGCTGTCGGCGTTCCTGCGTGGCGTCGAGCGCCGTGCCCTGGTGGT
CGCTGAACTGCAGTGCGGCGATGCCGCGCGCGCCGAGCAGACCCTGGTGGCGGTGATGCG
CGCCTTTGCCGCAGTGGCCAGCGACCTGCCGATGGCGCAGTGGCCGACCCGCTTCTGGAC
CCTTCTGGGCCAGCGCCAGGCGCTGCGCGAGCCGGTGGGCGGGCAGTGGCTGCCGCCGTT
GGCCGTGCTGGGCGCGATGCCGCCGCTGCCGCGCCTTGCGCTGCTGCTGCGGGTGGGGGG
CAGCCTGGACGAGGGCATCGCCATGCGCGTGCTCGACCAGGACGAGGCCGGCTACCAGCA
CCTGCTGGCCGACGCCTGCCCGCGTGATGCCCACGGCCAGCCGGATGCCTCGGCCTGGCG
CCAGTTGGCCGAACAGGTGCAGGCGCGTATCCGTGAGTTGCCGGCCGCGCGCCTGCAGCA
GCTGCAGCAACCCGCCGCCGCGACCGCCCACAATGAAGCCCCGACCCCGAGCTGGCGCGC
ACCGCAGCGCGATGAGCGGGCGGCCGCCAATGGCAAGCGCCGTCGCACGAACGCCAAGCC
ACGTTGGCGCGGTCCGCTGATCCTGCTGGCGACCGTGGCGATACTGTTGGCCGCAGCGCT
GGGCTGGCGCCACTGGCAGGGGCATTCCTTCGGCAGTGATGCACCGCTGCCGGAGGGGGT
GGTGGGCGAAGCCGGTCCGGTGACGGTGGAAGCCCTGCCACCCAGCAAGGTCAACGCCAC
GCCGGATGCGACCACGGCCCAGGCCACGGACGACGCAGCGATGCTGGCCGATCGTGACTA
CCCGCTGGTTGCCGATGCCGACCTGTACGCGTGGACTGCCGCGGGCGGCCCGCTGCCGGT
GGATGAATCGCAATCCAGGCCGAGCCGGCCGGAGCCGGCCAGTGCCACGCTGGAAACCGC
TGCTGCCGATGAATAAGTCCGTGTTCGCCAGCCTGCTGCTGGCCCTGCCGTTGTCGCTGT
CTGCCGCGCCGCAATCGTTGAACGTGCCGTTGCCGCCACCGACGTCGCCGGCCACGCCGT
TGGCTTCGCCAGCACCGTCGGCGGCAGCACCCTCTGGCTTCGCCCAGCTCGATGCGCAGC
AGCAGCGCCAGCGCCGCGCCGACTACGCCGCCTGGCGCGCGCTGCCGGAAGGAGAGCGCG
AGCGCATCCGCCAGGCGGCTGCGCGATTCAATGCGCTGCCTGCGGACCAGCAGCAGCGCC
TGCGCCAACAGTTCCGCGACCAGGACCAGGCGTTCCGCGACGGGTGGCGGCTGGGCCCGC
AACTGGGCCTGGAATTCCCCAAGCTGCATGGCTTGTTCGGCTTCGTGCCGCCGGAACAGC
GCGAGACCGCGCTGGCCGTACTGCGCCAGCTCAGCCCGGCGCAGCTGGCCCAGCTCACTC
TGGTCGCGCAGCGAACGCCACCGCAGGAACGCGACGCAGTGCGCAGCGCTTTCCTCGCCG
TGCCCGCCGCCGAGCGCGACAGCTGGCTCAAGCGCCAGGCCGGCCAGTAAAAAAGGGGAC
GGAGGGGATTAAGTCGCATCCGGCACTAGCGGGCCTGAAACGACTTAATCCCCTCCGTCC
CCTTTTTGTGTGGGGCGGCTGAAACCCAGCATTCACGCCATGTCATGGGAATGCTGGCGT
CGCCCGCGTAAGATGGGCGCCCGCAACCCGGTGCCTGTGCCCTTCGCGCGCAACCGCAGT
TCGCGTCAAGCACCTTATGTCTACTGCAACCTCCACGCCGCGCTTCAGCAAGGAAGTCGG
CGCCACCGGTCTGCTCGCCCTGCCGCTTGTGCTGGGCCATGTGTCCACCGGTTTGATCTC
CTTCGTCGACAACGTGATTGCCGGCCACCACGCCACGGCCACACTGGCCGCCGTCACCAT
CGGTACGGCGCTGCTGTGGCTGCCGATGCTGATTCCGATCGGCACCCTGATCTCGCTCAC
CGCCTCGGTGTCGCAGCTGCATGGCGCCGGCCGCGAGCGCGAGATCGGCCCGCTGTTCCG
CCAGGCACTGTGGCTGGCCTTGGGGCTGGGCCTGATCATGTTCACCTTCCTCACCGTGGT
GCCGCCGCTGCTGCCGTCGTTCGGCATCGCGCCGGACATCGTGCCGGGGGCGACCGCGTT
CCTGCATGCGGTGCGCTGGGGCGGACCTGCGCTGACCCTGTACTTCTGCATGCGCTATCT
CAGTGAAGGCATGCACTGGACGCTGCCGACCATGCTGCTCGGCTTCGGTGGCCTGCTGGT
GCTGGCACCGATGGGCTATGTGCTGGCCAACGGCAAGCTCGGCTTCCCGGAAATGGGCGC
CGAAGGCCTGGGCGTCGCCTCGGCGGTGATGATGTGGCTGCAGGCGATCGCCTTCGCCAC
CTACCTGTGGTTCACCAGGCGCTTCGCCCATCTGCAGCTGTTCTCGCATTTCGAAGGGCC
GCGCTGGAAGGCGATCTGGGACTTGCTGCGCACCGGCCTGCCGATCGGCATCACCGTGCT
GATGGAGGGCGGCCTGTTCATCGTCACCGCGCTGCTGATCGGCCGCCTTGGTGCCAACGA
AGCCGCTGCGCACCAGATCGCGATCAATGTCGCGCAGCTGTGCTTCATGATCCCGATGGG
CGTGGCCGAGGCCACCACCGTGCGCGTGGGCCATGCGGTCGGCCGTGGTGACGGCTTCGG
CGTGCGGCGTGCGGCCTGGGCCGGTTACGCGATCATCATGGGCACGCAGACGTTGTCGGC
GGCGGTGCTGCTGTTCGGCCACGATGCCATCGTCGGTGTGTACACCAACGACCTGGCAGT
GGCCGGCCTGGCCTCGACCCTGCTGCTGTACGCGGCCACCTTCCAGTTCCCGGACGGCAT
CCAGGTGCTGTCGGCCGGCGCGCTGCGCGGCCTGAAGGACACCCGCGTGCCGATGTTCAT
CGCCATGTTCGCGTACTGGGGCCTGGGCATGCCGCTCGGCGCCGGGCTCGGCCTGGGGCT
GGGCATGGGCCCGCAGGGCATGTGGATCGGCCTGATCGTCGGCTTGACCGCCGCTGCCAT
CCTGATGGGCTGGCGCCTGCGCCGCAGCAGCCAGCGCATCGGGCAATCCGCGCTGTCCTG
ATCTTCCCGCCCGCCACGTTCACCCGTGACGGGCGATCCCCTGACTTGTGTCCGATGCTG
CATCACGCGGCACCGGCTATGCTGGTACCACGGCAAGAAGCCATCCGGAGCGTTCCATGA
ATCAACCCGTGCCCCCGCTGCCCCCGGCGCGTCGCAATCCCGTCGCCAGCTTCTTCATCG
GGCTGTGGGACGTCATGAACTTCACCCGCCGGTTGATCCTCAACCTGGTGTTCTTCGGCC
TGCTGTTCCTGCTGCTGGTGATGTTCGTCATCGCCGCCGGCATGGGTGCCGGTGCCAGCA
AGTCGCTGCAGGACCGCACGACGCTCGTGATCGCGCCGGAAGGCCGCCTGGTCGAGCAGT
TCAGCGCCGACCCGGTCAGCCGCGCGCTGGCCAAGGCGGTGGGTGACAACGGCGCCGAGG
AGATCCAGCTGCGCGATCTGCTGCGGGTGATCGAGTCGGCCAAGGAAGACAAGAAGATCG
AGCGCGTGGTGCTGGAGCTGGACAAGCTGCAGCCATCCGGTTTCGCCTCGCTGCGTGAGG
TGGCCGCCGCGCTGCAGGACCTGCGCGCCTCCGGCAAGCAGCTGGTGGCCTACAGCGAGA
GCATGGGCCAGTCGCAGTACCTGCTGGCCGCGCAGGCCGACGAGGTCTACCTGGACCCGA
TGGGTTCGGTCGTGCTCGAAGGTCTCGGCCGCTACCGCCAGTACTTCCGCACCGGCCTGC
AGGACAAGCTGGGCGTGGACGTGCACCTGTTCAAGGTGGGCGAGTACAAGTCCGCGGCCG
AGCCGTACGTGCTCGACGCGGCGTCGCCGGCCTCCAAGGAAGCCGACCTGTTCTGGATGA
ACGACGTGTGGCAGCGCTACCTGGGCGACATCGCCAAGGCCCGCCGCCTGGATCCGGCAC
AGCTGGCCGCCGGCATCGACACCCTGCCGGAAGGCATCGCTGCCGCCGGTGGTGACCTGG
CCAAGTTCGCCCTGCAGCAGAAGCTGGTGACCGCGCTGAAGACCCGCGAGGAATTCGAGG
ATCTGATGATCGAGCGCGGCGTGGCCGACGAGGATGCCGACGGTGGTTTCCGCAACGTTG
ACTTCGGCCGCTACCTGGCCCTGCTCGACGCGCGCCGCAACCCGGTGGACTCGCGTCCGC
AGGTGGCCGTGGTGGTGGCCGCCGGCGAAATCAGTGGCGGTGACCTGCCGGCCGGCCGCA
TCGGTGGCGAGTCGACCTCGGCGCTGCTGCGTGCCGCGCGCGACGACGACAACGTGAAGT
CGGTGGTGCTGCGGGTGGATTCGCCGGGCGGTGAAGTGTTCGCCTCCGAACAGATCCGTC
GTGAAGTGGTAGCCCTGCAGGCCGCTGGCAAGCCGGTCGTGGTGTCGATGGGTGATCTGG
CCGCTTCCGGTGGCTACTGGATCAGCATGAACGCCGATCGCATCTATGCCGATCCGTCGA
CCATCACCGGTTCGATCGGCATCTTCGGCATGGTGCCGAACTTCAGCCGCGCGCTGGACA
AGATCGGCGTGCACACCGACGGTGTCGGCACCACCCGCTTCGCCGGCGCCTTCGATGTCA
CCCGCCCGATGGACCCCGCCGTGGGCCAGGTCATCCAGACGGTGATCAACAAGGGCTACG
CGGACTTCACCGGCCGTGTCGCCGACGCCCGCAAGAAGCCGGTCGAGGCCGTGGACGAGG
TCGCCCGTGGCCGCGTGTGGAGCGGTGCACAGGCCAAGGAACGCGGCCTGGTCGATGCCT
TCGGTGGCCTGAAGGACGCGGTGGCCGATGCGGCCAGCCGCGCCAAGCTGGGCAAGGCCG
ATGCCTATCGCGTGCGCTACATCGAGAAGGCGGCCACGCCGTTCGCGCAGTTCGTCAGCG
GTTTCGCCGGCAGCCGCGCCGGTGCCTGGATGCTGTCCGATTCGGGGATGGCGCGGATGA
TGCTGGCACGCACGATGCCGGAAGTGGACACTCAGTTGCGCTTCGTCGAGAACGCGGCCC
GCGAGAAGGGCAATGGCGCTCCGGTGAAGGCGCTGGCGTACTGCTTCTGCGGATTCTGAT
CGGCAACGGTACCGAATGAAAACGCCCGGCTCTGGCCGGGCGTTTTCGTTCATGGGGTCG
GATTCCTTGGCAGCACAAAGGTCTCTGACCCCACAGGTCATTGCGTCGCGTCGGCTTCGG
CCTTGCGCTCACGCGCAGCGGCATCATCGACGGTTTTCTGCACGTCCTTGGCGCGGTCCA
GCGGGTCGTTGATCGCACGTGACATCGCTCGTGGCACCGGTGGCTTCTCCGGGTTCGGCG
TGGGCGGCCGCTGGCAGGCCGCCAGCAGCAGGCTGGCCAGCAGCGACGTGGACAGGATCA
GGATGCGCATGGCGGCTCTCCGCGGTGGGCGTATGGGCAAGTGTCGCATCCCCGGCCGAG
CGCTGCCGTGAGCGCGTATCCTTGCGGCATCGAAACACAGCGGGCGCGGCCCCGGAGGAC
TCATGACCCAGCAACGGTGGCGCCTGGACGGCCAGACGGCCCTGATCACGGGTGCCAGCG
CCGGTATTGGCCTGGCCATTGCGCACGAACTGGCTGGCCTCGGCGCCGACCTGATGATCG
TCGGCCGCGACATCGACATGCTGGAAACGGCGCGCGACGAACTGCTGGATGTCTATCCGC
AGCACCAGGTGCACGCGCTGGCGGCCGATGTCTCCGATGACGAGGACCGTCGGCAGATCC
TGGACTGGGTGGAAGATCACAGCGATGGCCTGCACATCCTGGTCAACAATGCCGGTGGCA
ACGTCACCAAGGCGGCCACGGAATATTCCGAGGACGAATGGCGCAAGATCTTCGAGACCA
ACCTGTTCTCGGCCTTCGAGCTGTCGCGCTACGCGCATCCGCTGCTGGCCCGGCACGCGT
CGTCGTCGATCGTCAATGTCGGCAGCGTGTCCGGGCTGACCCATGTGCGCAGTGGCGTGG
TCTATGGCATGACCAAGGCGGCGATGCACCAGATGACCCGCAACCTGGCCGTCGAGTGGG
CGGAGGATGGCATCCGGGTCAACGCGGTGGCGCCCTGGTACATCCGCACGCGGCGCACGT
CCGGTCCGTTGTCGGACCCGGACTACTACGAGGAAGTGATCAACCGCACGCCGATGCGCC
GCATCGGCGAGCCGGAGGAAGTGGCCGCAGCCGTTGGCTTCCTGTGCCTGCCGGCGGCCA
GCTATGTCACCGGCGAATGCATCGCGGTGGATGGCGGCTTCCTGCGCTACGGGTTCTGAT
CTTCCAAAGGGTAGTGCCGGCCGCTGGCCGGCAACTGGAATCATTTGAAGATCCTGCGAT
TGCCGGCCAGCGGCCGGCACTACCGGGTGGCTGTCACCCCGGTACCGGGCAGTTGCTGGC
CTCCAGCACGCCCTGCAGCCGTTCGCGTTCCCCACGGGCGTTGTCGCGGTTTTCCGGCGA
GGCGAACCGCTCACGGCCACGTGCGTCGCGGAAGCGTTGCTGCCAGCTGCTGCAGCGCTG
CGCGTCCGGCAGTTCCTCGCAGCGGTCGCGCACCACTTCGCAGCCGGCGGCATTGACCGG
CGTGGCGCCGCCCAGTCCCTGCACGGTCATCAGTTCGCAGCGCCCGGGGGCGGCTTCGTA
TTCGTGCAGGTAGCCACCGCCCTGGCTGTCGGTGCACTGGAAGATCGGTGGCAGCGGCGG
CTTCGGCGGCGCATTGCTGTCCGGCGCGGCATCGGCCTGGCGTGGCAGCGATGCACTGTC
GAGTATCAGATGGCCGCCTTCGCGTTCGACCATGCCAGCTTCCATGATCGTGCGTCCTTC
GCCGGGGCGACGAGGCGCGGGTGCGGGAACGGACGGCGCAGTGGCCGCGGCCGGTCCGGG
CGCGGCCGGCACGGGTGCCGCTGAGGCCGGCGCCGGCGGAGCACTGGCCGGCACCCTCAC
CACCTGCTGCTTGCTGCCGGCAGGGCAGGGCGTGCGTTGCAGGGTGGGCACATCGCTGCT
ACTGGAGGTACAACGGTAGATCACCCCGTCGTCGGCCAACGCGTTGCCGGCGAACAGGCC
CAGGGCCATCCAGATCAGGTTCTTCATGCGCACAGCGTACATGCCCCGGCAGGCATCGCG
CTCAGCGTTCGCAGTCCCGCGACAGGCGCGCGTCGATGCCGCGCTGTTCATTGCTGATGG
CGGTGCGCTCACTCTGCAGCGCGCTGTTGTAACGGCGGTCCAGTTCCCAGCGGCGGTCAC
GCAGGCGCGCACAGACGTCCTGCGGCGGCAGCGCATGGCAGCTGTCACGGACCAGCACGC
TGCCGGCCGGCACCTGCACGCCGACGCCCACCGCAGGCGGCCGGTAGCCTGCGCCTTCAC
CGATCGGCGCACCGACCGGCGTGCCGAAGCCCGGGCGTGGACCGGGATGGACCGCGCCGT
GGTGCCCGTGCGGGAGCCACACGCTGGTCCACAACGGGACCCAGCGTGGATTGCCCTCGT
TGCTGTCGCTGGTGTAGCGGCGACCGTCGTCGCTCACGCACTCGTACAACGGTTGTGGCG
GCTGGATGTAGACGTGGCGGACTTCGCGATCGCGCATCACCGGAACCTCGCTGGGCACCG
CGGGAGGGGCGTCACTGCGCACCACCCGGGGTGCCGGATCGCGCGGGCGCTGCAGGTCAC
GCACCTCCTGCCGGCCGCTGCTGCAGGGCCTGTCCTGCAGGGCCACGGCGCCATTGCTGG
CGACGCAGCGGTAGACGCGCACGTCCTCGGCGGCCGGTGCGGTCCATGGCAGCAGCAGGC
ACAGGCCCAGGGCGGTGCGCAGCAGGTTCATGGCGGCAGGGTGCGTGATTGTGCGTGGCA
GTGCAATCGTCCGCTCAGGAGCGCAGCACGTTGCCGCTGAGCGCGTCGCGGATCGGGGTG
GGCTGGGCCAGGCCGCCGGTTTCGCCATCGAGGATGCCATCGAGCAGGCGCAGCAGGCGT
GGATCCAGCTCGGCACGGCTGCGTGCCGGTGGTTCACCGGCCAGGTTGGCGCTGGTGGAG
ACGAGGGGCCCCCCCCAGGCGCGGCACAGGGCGGCGACCAGCGGGTGCGCGCTGATGCGC
ACGGCGATGCCGCTGTGCTCGCCGGTAATCCAGGGCTGGGCGCGCGGACCGGCCGGCAGG
ATCCAGGTGTTGGCACCCGGCCAGCTGGCCAGCACCGCGCGCTGGCGGGCATCGGGCAAC
GCCTGCAGGCGCACCCAGCCCTCCAGCTGCGACAATTCGGCGGCGACCAGGATCATGCCC
TTCTCGATCGGGCGCTGCTTCAGCCGCAGCACCATGTGCACCGCCGCCTCATGCGAGGGA
TCACAGCCCAGGCCCCAGACCGCTTCGGTCGGATAGGCGATCACGCCGCCGGCGCGGAGC
GTGGCGACAGCAGAGTCCAGGGTGAGTTCTTTCATGGCGGCGACCGGCCCGACGTGGGCC
CCCATTATCCCCCTGCGGCGTGCAGAAGGGGTGGACCCTGGCCCGGTAGTGCCGGCCGCT
GGCCGGCATCGGGTGCTTCTGGATGTTGCCGGCCAGCGGCCGGCACTACCCCTTATCCAC
GCATGGCGTGAATCTACTTCGCGGCTTTCTTGACGGCCTTCTTCGCAGGTGCCTTCTTTG
CAGCGGCCTTCTTTACCACGGCCTTCTTCGCCGCCTTCTTGGCAGGCGCTTTCTTGGCTG
CGGCCTTCTTCGGCGCCGCTTCCTTCTTCACCGCCGCCTTCTTGGCCGGTGCCTTCTTCG
CGGCAGCCTTCTTGGCGCCGAAGCCCTTGCGCACGGGCTTGCCGGTTTCTTCCATCAGCT
GCTGCACTTCGGCCAGGGTCAGCGATGCCGGCTCGCGATCCTTGGGGATCTTGCCGTTCA
TCCTGCCGTCGCTGATGTACGGGCCGAAGCGGCCGTTCAGCACCTGGATGTCGCTGCCCT
CGAACTCCTTGATGATCCGGTTGCGCGCGATCTCTTCCTTCTCTTCGATCAGGAACACGG
CGCGGGCCAGGTCGATGGTGTACGGGTCGTCTTCCTTCTTCAGCGAGGCATAGGTGCTGC
CGCGCTTGGCGAACGGGCCGAAGCGGCCGATGCCGACGCTGACCGGCTCGCCGTTGTCCT
CGCCCAGCGCGCGTGGCATCAGGAACAGTTCCAGCGCATCTTCCAAGGATATGGTGTGCA
TCGACTGGCCGGGGCGCAGCGAGGCGAATTTCGGCTTCTCCTCGGCGTCCTCGGCGGTGC
TGCCGATGGCGGCGTAAGGCCCGAAGCGGCCGAGGCGCACGCTGACCGGCTTGCCGGTCT
TCGGGTCGGTGCCGAGCTCGCGCGCGCCACTGGCCTCGGCGCGGTCCACCGATTCCTTCT
TGTCTTCCACCAGCTCCTTGAACGGCTCCCAGAAGCGGGCCATCAGCGGGATCCACTCTT
CTTCGCCACGCGAGACGGCGTCGAGCTCGTCTTCGAGCTTGGCGGTGAAGTCGTAGTCCA
CGTACTGGGTGAAGTGGCTGGACAGGAACTTGGACACCGCGCGGCCGACGTCGGACGGGC
GGAAGCTGCGGCCTTCCATTTCCACGTACTTGCGGAACAGCAGGGTCTGGATGATCGAGG
CGTAGGTCGACGGACGGCCGATGCCGTACTCTTCCAGCGCCTTCACCAGCGCCGCTTCGG
TGTAGCGCGGCGGCGGCTGGGTGAAATGCTGCTCGGCCTGGATGCGTTCCAGCGGCACGC
GGTCGCCCGGCTTCATCGCCGGCAGCTTGCGGCCTTCGTCCTCGTCTTCGGCGCTCTTGT
TGTCCTTGCCTTCCTCGTACACGGCCAGGAAGCCGGGCACCACCACGGTGGTACCGCTGG
CACGGAACACGTGCTCGCTGCCAGCCGACAGGTCGACGCTGACCGTATTGAGCGTGGCCG
GAATCATCTGGCAGGCGACGGCGCGCTTCCAGATCAGTTCGTACAGGCGGCGCTCGTCGT
CGGTCAGGAAGCGGGCGACCTGCGACGGAGTGCGCAGGGCCGAGGTCGGGCGCACCGCCT
CGTGCGCTTCCTGGGCGTTCTTGGACTTGGTCTGGTAGGTGTTCGGCTGGTCGGGCAGCG
AGGCGATGCCGTAATCACGGGCGATCACGTCGCGGATTTCGGCCAGCGCGTCCTGCGACA
GGTTCACCGAGTCGGTACGCATGTACGAGATCAGGCCGACGGTGCCTTCGTCACCGATCG
CCACGCCTTCATACAGCTTCTGCGCCACCTGCATGGTCTTGCGGGTGGTGAAACCGAGCT
TGCGCGAGGCTTCCTGCTGCAGGGTGGAGGTGGTGAACGGCGGCGCCGGGCGGCGCTTGC
GCTCCTTGCTGGCCACGTCGGTGACATGCAGGGAGCCCTGCGCGGCCTGCTGGATGCGCA
GGCGGGCGGCTTCGGCGGTGTCGCCGTCAGTGATGGTGAACTGCTCGAATTTCTGCCCGT
CCAGCTTGATCAGCTTGGCGTTGAAGTGCTGCGACGGGTGTGCGCACTCGGCGGCGATCG
ACCAGTACTCGCGGGCGATGAAGGCTTCGATCTCTTCCTCGCGCTCGACGATCATGCGCA
GCGCCGGGCTCTGCACGCGGCCGGCGGACAGGCCGCGCTGGACCTTGCGCCACAGCACCG
GCGACAGGTTGAAGCCGACCAGGTAGTCCAGCGCGCGGCGCGCCTGCTGGGCATCGACCA
GGTCGCTGGCGATCGCGCGTGGCTGGCTGATCGCTTCCTTGATGGCGCGCGGGGTGATCT
CGGTGAACACCACGCGCTGCATCGGCTTGTCCTTGACCAGCCCGCGTTCCTTCAGGATCT
CGGCGATATGCCAGCTGATCGCTTCACCTTCGCGATCCGGGTCGGTCGCCAGCAGGATGT
CGTCGGCGCCCTTGGCGGCCTTGGCGATGGCGTCGACATGTTTTTCGTTCTTGTCGATCA
CGTCGTAGTGCATGGCGAACCCGTTGTCCGGGTCGACCGCGCCTTCCTTCGGAATCAGGT
CACGCACATGCCCATACGAGGCCAGGACGGTGTAGTCCTTGCCGAGGTATTTGTTGATCG
TCTTGGCCTTGGCCGGCGATTCGACGATGAGCAGGTGCTTGGGCATGGCAGCAGTGTCTG
TGGGGCGAGCCGCAGGGGAGGGGCCGCTAGGGTGGAGCAAACGGCCGCATTAGTGAAGCG
GCCACGGACAAATCAATACGCTGAACGCCCGGTAGTGTGCCGGGCGTTCAGGTTTCACCT
TATTAGAGGAATCACGCCCGGCCAGCCCCTGTCAAGCAGCCAGACGTGAGGATGGCCGTT
CATGAGGCCATCTTGGCGATGAAGCCGACCGCGGCCACCAGCACCACCAGGCCCGCCAGC
ACCAGCAGGCCGGTGAGCACCAGGATCACGATGGTGACCGTGCCCAGCTCATGGCGCTGC
AGGTGCGGCTGGTCGGTGTAGGCCCAGCGGTCGACCACCAGGGTGTCGCAGATCATGTCG
TGCAGGCCCTGCTTGCGCTCGGTGAAGGCGGCCATCAGGAAGCCGATGCCGAGGGTGAAG
CTGCTCAGCAGCATGGCCCAGTAGCGGCCGAAGGCGCGGCCCTTGGTCAGGCGATCGCCG
TTGCTGCGCACGACCTTGATGCCGACCGCCATCTTGCCCAGCGTGGCGCCACCCTGCGAG
GAATGGAACCAGGTGTAGTAGGCAACGCCGATGGCCATGTTGATCAGCGCGCTGGCCACC
TGCGCGACGATTTCGATGGAGGTCTCGCCGCTGCCCACCGCGCCCATGCTGGCGCCAAGC
ACCACGCCGATGATGGCGCCGATGATGCCGCACGGAATGGCCAGCACGAAGTAGTCGATC
ATGTACGCCGCTACGCGCTTCCAGAAGCCTGCGTAGACCACCTCGCCGCCGATCACCGGC
TGCGGGCCACCGGCACCGGAAGCGGCCGGGGCGCTGTAGGGCGAGCTGCTGAGCGCGCCC
GTGCCAGGCAGCGGTGCAGTGCCGTTGTCGATGGCGGCGTAGTCGCCGCGCAGGTCGAAG
CCGCCGCTGGCGGTGGCCGTGCTGGCATCGGCCAGTGTCTGCAGGCCGAGCTCATCGACC
ACCTGGCGCAGTGCAGCCCACTGGGCCATGCCTTCGCGCCAGACCAGGGTGTCCAGGTTC
AGTTCGCCCCGCTGGAAGCGCTGGCGGATTTCCTGGACCGGCAGCGGGCCCTGGCGTTGC
TGTCCTTCGGCGTAGTACCACTCGGTCATTGCATGTTCCCTGTTGGATCGTCCTTGGAGG
TGCTGCCGTGCGCGTGGCTCAGCCGCGGCACGACGGCGGCAGGTACTTGTCGTCGCTTTC
ACCGCTGCATTCCCAGCGGCCGCTGTCGCGATCATATTCCAGCCACAGCAGGTCGCCATC
GAGGCTCTTGCCGGGCACGGCCAGCGTTGCTTCGATGCCGCAGTGGCCGTTGTTGAAGCG
GCCGATGTTCACCGCCGACAGGCCGGCCTGGGTGAAATCACCCGGCGCCGGGAAACCGGC
ATCGTTGGCACCGGGGCAGCGGCCTTCGTCGTCGGCGAAGTGCTGCACCTGCTGTTTCAG
CGGCTGCAGGGCATTGACCGCGGTGGCAACCTTGGCACGCACGGTGTAGTCGTTGTAGGC
AGGCAGGGCGATCGCCGCGAGGATGGCCATGACCGGCACCAGCACCAGCAGCAGGCCGCC
GCCGATGATCGCGGTCAGGGCGCAGCCGGAGAGCTTCTTTTTCGGCGGCGGCAGCACCCC
GGCCGGGGTCTGCGTGGCATAGGGCGTGGACGGTGGCAGCACCGGTGGTTGCGGCGGCGG
CGGCGCAACCGGTTCCGGTTCGGGCTCCGGCTCGGGTTCCACAGCCGGCGCGGCGACGTC
CAGCGCCGGCACGATCAGGCCCAGCTCATCGACCACGCTGCGCAACGGCTGCCATTGCGG
CAGGCCGTCGCGCCAGACCAGGGTGTCCAGGGAGATCTGGTTGTTGCGGAACAACTCGAC
CAACTGTTCCGCCGGCAGCGGGCCTTGCTGCCGGTTACCTTCTGCGTGGAACCACTCGCT
CACGGGGACGCTCCTGAATGCGCTATGCCCCCAAGTGTACGGTCAGTGCAGGGGTTCTGG
CTCGTCCATGAACATCTGCGTCTCCATCCAGGCGTAGGCCGCTTCGGAGCCGGGCTGGTT
GAACAGCACCATCAGCACGACCCACTTCAGGTCGTCCAGGTCCAGTTCGTCCTGGTCCAG
GGCCATCGCCCGGTCCAGCACCAGCTCGCGCTGGTCGGCGTCGAGGATGCCGTGCTGTTC
CAGGTACAGCAGGAAGCCGCGGCATTCCACGTCCAGCTTGTCCAGCTCGGGGCCGTGGTA
GATGCGCACGGGGCCATCGACCCGCGCCTGGGCCACGCTCGGCCGCTGCGCGGCCAGGGC
ATCGAGCCAGTCGAACGCCTTGTTGATCTCGGTGGGGCTGAAACCGGCCTGGATCAGGCC
GTTCTGGAGCGAATCGCGGTCACGGATCAGGTCCGCATCTTCGCTGAAATAGTGTTCAAA
CAGGTACAGCAGTACATCCAGGATGCTCTCTTTCATTGCCCCTCGGCCTGCGTCGCGCGA
CGCTGTGGAGGTGAAGAAACTAGGGAGTTCGACAGTAGCGGCCGTGTACGCACACCACGA
TTCCCGCCAGTTCCATGGCCAGCAGCATGGAGGACACCTGTGACGCCGTCAATCCACAGC
GCGTGATCAGTGAATCCATACCGCTTGGGTTGTGGTCCAGGGCCCGCCACAAGCACTGGT
AGTCAGGGTCGTCGGCCCAGCGCGCCGGCAGGAGCGCCGGCGGTGCCTGTTCAGTGGGGG
TGGCCAACCGCGATTGCAAGCCCGGCAGCTGCTGGCGAAGGGCGGGGGCGAGCAGTTCCA
GGACCTCCTCGGGGCGCTCGACCAGCGCCGCGCCCTCACGGATCAGGCGGTGGCAGCCGG
CCGCGCGCGGGTTGAGCACCGATCCGGGCAGGGCACAGACCTCGCGGCCGGCCTCGGCGG
CCAGGCGCGCGGTGATCAGCGCGCCCGAGCGCTGCGCGGCCTCGACCACCACGGTGGCCA
GCGCCAGCCCGGCCACCAGCCGGTTGCGCGCAGGGAAGTGGCTGGGACGGGCAGCCGTGC
CCGGCAGGTACTCGCTGAGCACCACGCCTTCGGCGGCGATCCGCGCCTGCAGCCGGGCGT
GGCTGTCCGGATAGGCCCGGTCAGGGCCGGTGCCGATCACTGCCATGGTGCAGCCGCCGG
CCTCCAGCGCAGCCTGGTGCGCGGCCGCATCGATGCCTGCGGCCAGGCCGCTGGTCACCG
CCAGGCCGGCCTCGACGAAGCAGCCGGCAAAACGCGCGGCCAGTGCACGCCCGCCCGGGG
TGGGCGAGCGGCTGCCGTCCAGCGCCACCGAAGGGCGCCAGGCCAGGCAGGGATCACCGG
CCACGAACAGCGCCAGCGGCGGGTTGGGTACCTCCAGCAGTGATGGCGGAAAGGCCGGAT
CGGTACACGGCAGCAGGTGATGGTTGTCCTGTTCCAGCCAGCGCCGGGCGGCTGTCCAGG
CCCGGGTATCAACGCGTTCCAGGGCGGCGCACTGCTCCGGCGTGCAACCGTGCGCACGCC
AGGTCGCAGTGCCTTGCGCGATGGCGGTTTCCGCATCGCCCGCGGCCTGCAGCAGGGCCC
GTCGGGACGCCAGTGCGCCTCCCGCCATCAACAGGCGCAGCAGCGCCTCGTATGCATGTG
TGGTCATCCCCCACTATCGGCCGCACACAACAAAGGCGCCCTAGGGCGCCTTCGCATGTG
GCTGTCAGGTTTTGCCGGAGGTGCCTGCCGGCCCGCGGCCGGCACTTCAGTGGTGGCCGG
GGCAGTCCGGCAACCGTTACTTCGCGTCCGGGTGCAGCGCGTTGTAACCCACCTGCACCG
GCTTCACGCCCTGCATCACCAGCGCGTAGCTGACGTTGTCGAAGGTGCGGAACACCATCG
CATGCGCGGCATATTCATCCGGCAGCGAGACCCGGCCTGCGCCGGTGCTGAGCGAGTCGT
CCATGCGCGAGGAGGTCGGGTACTTCATGCGGTGCGCTACATGCCGGCCCGGGCGCCACA
GCGAGAACACGGTGCCGTTGTCCACGCCCTGGGCACGGCCGGCCGAAATCGCGATCACGT
CGCGTGGGCCACCGGCGGTGAACATGTCGGTGACCGCCAGCACGCGCACGTCCACGCCCT
CGACACCCGCAGCGGGTACGTGGGGCACGAACTGCAGGTCGTACGGCCGGGCTTCGACCG
GCACCAGGCGGTCGCCGGCGCGCACTTCGCGGCCGCCGACGTTCTTGTCCAGCACCAGCG
TGGAGGCCTCGACCTTGCCGCCGGCGATCTGGGTGATGGTGCCGGTGGCGACCTGGGCCA
GTTCGTAGCCGAGCACGCCACGACGTGCGTTGGGTGCGTTGTAGGCCTTCCACAGGTTGC
CGCTGCCCGGGGTGACGTCGCCATTGGCGGTCAGGTCCTCGGTCGGCTTGGGCTGGGCGT
AACGCACGGTCGGGCGTACCACGGCCCAGCGCTGGCCCACCTGGGCATCCGCCAGGCGCA
CGTAGACGGTGTCGCCACCGGACACGCGCAGGCGGCTGTCCTCCAGGCCGACGACGTAGG
GCAGCTGCTTGACGCTGTCGACAACGCTCAGCTGCTTCAGGAACGGCTCGACCTGGGCCA
GCGGAATGGCGTCGATCGGGGCCTCCTGGCGCGGACCGGCCTGGGACACGGTCACCCGGT
CCAGGTAGGCCAGGCTCAGCACGTCACCTGGATAGATCAGGTGCGGGTTGGCGATCTGCG
GATTGGCTTGCCAGATCTCCGGCCACAGCCAAGGCTTCTGCAGGAAACGTGCGGCGATAT
CCCACAACGTATCCCCTTTTCGGACCACATAGGTGTCCGGGTGCCCGCCATTCACTTCCA
CGGCGGTAGCATAGGCAGCCACGGTCAGCATCGCCGCGGCGACGACCGTACGAAAACGAA
GCAACATAGGTGTGAAGCCCTGATTCCCCAACAGGTCCACGCACTATAGTCCAGAAACCG
GGGCGCAAGGCAAGCGTTGGAGCTAGAATCTGCGACGTATGCCGGCGTGCCGGCCCCCTA
CCCGGAAACAGCCATGGCCCTTCTCCCCATTCTCGAGTTCCCCGATCCGCGCCTGCGTAC
CAAGGCTGCGTTGATCGACGCCGCCGAAGTCACCACGCCGGCCTTCCAGGAACTGATCGA
CAACATGTTCCTGACCATGTACGACGCCCCGGGCATCGGCCTGGCCGCCACCCAGGTGGA
CGTGCACAAGCGCTTCATGGTCATCGATGTCAGCGAAGAGAAGAATGAACCGCATGTGTT
CATCAACCCGGAAATCGTCGCCAAGGACGGGGGCCGGGTGTACCAGGAGGGCTGCCTGTC
GGTCCCGGGCATCTTCGCCGACGTGACCCGCGCTGACACCATTACCGTGAAGTACCTGGA
CCGCAACGGCCAGGAGCAGCAGCTGGAGGCCGGTGAAGTGCTGGCCACCTGCATCCAGCA
CGAGATGGACCACCTGGACGGCAAGCTGTTCATCGACTATCTGTCGCCGCTCAAGCGCGA
GATGGTCCGCAAGAAGCTGGCCAAGCAGCGCAAGCACGTGGCGTGATCGCCAATCCGGGC
CGCCCTCCGGGTGGCCCGTGCCTGCGCGACGCGCGCGGGCTGTACGGCGCCGGCCGACGG
CGCCGTTTTCTTTCCTGCACGAATCCATCCTGCAAGTGGGGTAGCCATGAGGATTGTCTT
TGCCGGTACGCCGGAATTCGCGGTGTCGTCGCTGCGCGCCGCGGCGCGCCACCACGAGGT
CGTGGCCGTCTATACCCAGCCTGATCGCCCGGCCGGGCGCGGCCGTGGCCTGGCACCGTC
GCCGGTCAAGCTCGAAGCCGTGGCCCGTGGCATTCCGGTCTACCAGCCCGAATCGCTGAA
GGATGAAGCTGCCCAGCGGCAGCTGCGCGACCTGCAGCCGGACCTGATGGTGGTGGTCGC
CTACGGCCTGATCCTGCCCAGGGCGGTACTGGCGATCCCGACCCACGGCTGCTGGAACGT
GCATGCCTCGCTGCTGCCGCGCTGGCGCGGTGCCGCGCCGATCCAGCGCGCGATCCAGGC
CGGTGACGCAAAGACCGGCGTGTGCCTGATGCAGATGGAAGCCGGCCTGGATACCGGCCC
GGTGCTGCTGCACCAGGAGCTGCCGATCGCGGCCACCGATACCGGCGGCCAGCTGCATGA
CAAGCTGGCCGAACTGGGCGCACAGGTGCTGTCAGACGGCCTGGGCCTGCTGCGTGCCGG
CATCAAGCCGATCGCGCGGCCGCAGCCCGAGCAGGGCGTGACCTACGCGCACAAGCTGGA
CAAGGCCGAAGCCCGCCTGGACTGGGCACAGGACGCCGATGCACTGGCGCGCACCGTGCG
CGCCTTCAATCCGTGGCCGATCGCCGAGGCCACGCTGGCCGGCGAGCGCGTGCGCATCCA
CGGCGCGATCGCTCTTGACCTGGCCCACGGCCAGGCGCCGGGGGCGGTGCTGGCGGCCGG
CCGCGATGGTATCGACATCGCCTGCGGCCAGGGCGCGCTGCGCCTGCGCACGCTGCAGCG
CGAAGGCGGCAAGGCGATCACCGCCGCCGACTACCTCAATGCCCGCCGCGACCTGCACGT
GGGGGCATAAGCGGTGTCGAAGCAGAATGATTTCTCCGTCGCCAAGGCGGCGCCCGGCGC
GGCCACCCGCATGCTGGCCGCACGCGTACTGGCGCAGGTGTTCACCCGTGGCCGCTCGCT
GAAGGCGGAACTGGCCTGGGCACTGCCCAAGCTGGCCGACAGTCGTGATCGGGCCTTGCT
GGAAGCGCTGTGCTTTGCAGTCCTGCGCCGCCGCAGTACCTACGACGCTGCCTTGCAGTC
GTGGATGCAGAAGCCGCTGTCGGCGCGTGATGCCGACCTGCGCACGTTGCTGATGGTGGG
CTTCGCGCAGCTGGACGTGCTGGAACTGCCGGCGCATGCGGCCCTGTCGGCCACGGTCGA
CGCCGCCCGCGCGCTGGGCCGTGAGCGCCAGGCCGGGCTGGTCAACGCGATCCTGCGCCG
CGCGCAGCGCGAGGGGTTCCCGGAGCAGCCTGCGCGTGACGCCTTTCCGGCGTGGCTGGC
CGATGCCGTCGAGCGCGACTGGCCGTCCCAGGCCCAGGCGATCTTTGCTGCCAGCCTGCA
GCCGGCGCCGCTGTGGCTGCGTGCCAACCGCCAGCAGGGGGGGCGTGACAAGGCGCTGGC
CACGCTGGCCGAGGCCGGCATTGCTGCCGAAGCCAGCCCGCTCAGCGCCGACGCGCTGCG
CCTGGTGGCGCCCATCGCGGTGAACCAGTTGCCGGGGTTCGCCGACGGTGCGCTGTCGGT
GCAGGACCTGTCGGCGCAATGTGCGGCGGACGCGCTGGCACCGGCGTCCGGCGCCCGCGT
TCTGGACGCCTGCGCGGCACCGGGTGGCAAGTCGGCGCACCTGCTGGAGCGTGACCCGAG
CCTGCGCCTGCTGGCGCTGGATATCGATGCGCGTCGCCTGGCGCGTGCCCGCGATACCTA
CACCCGCACCGGTGTAGGTGAGGGCGCGCAGACCCGGGTGGCCGATGCCAGCGACCCCGG
TGCGTGGTGGGATGGCACACCGTTCGACGCCATCCTGCTGGATGCGCCGTGTTCGGCCAC
CGGCGTGATCCGCCGCCAGCCGGACGTGATGTTCCACCGCCGCGCCGAGGATATCGATGC
GCTGGTCGGCGTGCAGGCCCGCCTGCTGGAGGCCTGCTGGTCGATGCTGCGCCCGGGCGG
CGTCCTGCTGTACGCCACCTGTTCGATCCTGCGCGCCGAGAACATCGATCAGGTGCGGGC
CTTCCTGAAGTGGCATCCGGACGCGGTGGCACAGCCGCTGGATGACAGATTCGGCCTGGA
CTGCGAGGGGATCGCGCGCCAGCGACTGCCGGGTGACAGCGATGCTGACGGTTTCTTTTA
CGCGCGTCTGCTAAAAACGGCCTGACCCCCGCTGACGTTGCGAGTCCCATGCTGAAATCC
CGCGCGTCGCGCGAGACGTGGTTGTTCGTGGTGATGGCCCTGCTGGTGCTGGGGGCCGGG
CTGGGCCTTCGTGATCCGTGGCCGTCGGACGAGCCGCGCTTCGCGCTGGTGGCCAAGCAG
ATGTTCGACAGCGGCCACTGGCTGTTCCCGCACCGCGGGACCGAGCTGTACTCGGACAAG
CCGCCGATGCTGATGTGGTGGCAGGCCACGCTGTACAGCCTGGTCGGGCAGTGGCGCGTG
GCCTTCCTGCTGCCGTCGCTGCTGGCGGCACTGGGCACGCTGTGGTGCGTGGTCGACCTG
GGCCGGCGGCTGTGGACGCGGCGGGTGGGGCTGTATGCCGGCTGGGCGCTGCTGTTCGCG
CTGCAGTTCACCTTCCAGGCGAAGAAGGCGCAGATCGATCCCCTGCTGCTGCTGTTCATC
ACCCTGGCCAACTACGGCCTGCTGCGCCACCTGCTGCTGGGGCCGGCCTGGCGCTGGTGG
TGGCTGGGCTGGTTCTTCGCCGGCATCGGCGTGATCACCAAGGGCGTGGGCATGCTGGCG
CTGCTGATGATCGTGCCCGCGGCAATCGCCACGGCGCTGCAGTGGCCACGGGTGGGCCTG
CACGCGCGCGACGCGCGCTTCTGGCTGGCGCCGCTGGCCTTCCTGCTGGCGGTGTCGTTG
TGGCTGGCGCCGATGCTGCTGGCCGGCTTTGCCACCGGCTCGGACGAATATCGCGCCTAC
ATGGACGATATCCTGTTCCAGCAGACGGCGCGGCGCTACACCCATTCCTGGGATCACCAC
CAGCCCGCCTGGTACTTCCTGGCGACGATGCCGCTGATGTGGATCCCGGCATTCCTGGCC
CTGCCCTGGGCGATTTCGGCCTGGCGCCGCCGGCTGCAACGCCGCGACGCGCGCTATCTG
CTGCCGCTGGCCTGGTGGCTGATGGTGGTGCTGTTCTTCTCGATTCCCGCCGGCAAGCGC
GACGTCTACATCCTGCCGGCGCTGCCGATGTTCTGCCTGGTGCTGGCACCGCTGTTGCCG
GGGTTGCTGAAGCGACGCGATGTGCAGGCCGTGGTGGGGCTGTTCACCGGCCTGCTGTCA
TTGGGCCTGGCCGTGGCTGGCGCGATGGCGGTGCTGGGTGACCCGGCCTTCGAGCTGCGC
CTGACCCATAGCCGCGGGCTCGCCCCCGGGGCCGTCGACGCGCTGGCGTGGACGATCCTG
GCGATGGGCCTGTGGGGCGGATTGAGCCTGCTGGCCTGTGGCCGTCGCCGGCACCTTGCG
CTGGTGTCGACCCTGGCGGTGGTCTGGGTGCTGTACAGCCTGGTCGGCTACCCGCTGCTG
AACGATTCCAGTTCGGCCCGTGGCCTGATGCGCGCGGTCGGTACCCGCCTGGGCCCCGAT
GCTGAGCTGGGGCTGGTGGCCTGGAAGGAACAGCACCTGCTGCTGGCCGACCGTCCCGCC
GCGACCTTCGGTTTCGAGACTGACTGGGACGAGCAGCTGGTGGCGGCCACGCGCTGGCAG
CGGCTGGCGCCCGGACGTCGTTGGCTGCTGGTCCACGAGTACGCGATGCTGTCGTGCGTC
GACCGCAACCGCTCCGAACTGGCCGGCGTGGCCAACCGGCGGCGCTGGTGGCTGGTGCCG
GCGGCGGCGGTGACGGTGCCGTGCGTGGTCACTGCCGAGGAGCGGGAACGTGAACGGCGT
TTGCAGGAACATGACTAGCCAGCACGATTTCCGCTTGTCCAGTCTGCCCAAGCGGGTCCA
AAGGCAGTAAAACAGCAGGCTGGGACGGCCCGCGTTGGCCCGTCCCATTCTTCCAGCAGA
TTGCAGCGATACTTCCCGACGTGCCAGCTTCACCGGACAACCTGAACTTCATGGCCGGCG
ACCCGCTGGGCGTTCCCGTCGGTGGGCGTCACGGGGTTGCACACGGGCTGGCCCAGCTGG
GGCTGTTCTGCCTGCCGGCACTGGTGCTGACCGTGCCGATCAACCTGTTGCCGTATGGTC
TCCTGCTGCTGCTCAGCACCCTGCTGGCGCCGGAGCTGCTGTGGCGCGCGCGGGGCATGG
CCGGCCAGCCGGTGAAAGTGCTGGTCTGGCTGATGCTGGCGGTGCTGGCGCTCGGCGTAC
TGTCGGTGGTGCTGTTCGAACAGGGCCTGCGTGACGTCGACAACCGTTCGCGATTCGTGG
TGATCCCATGGATCGCGCTGTGGATCTGCGCGCTGCGTCCCAGCCTGCGGTGGCTCTGGT
ACGGCTCGTTGACCGGCCTGCTCGCCACCTTCGTGATGTCGCTGTGGCAGGTGCTGGGCG
GCGCCCCGCGCGCGGAGCTGTTCACCAACGCCATCGTGCTGGCCGACATCGTGATGGTGT
TGATGGTGCTGCTGGTGTTCTGCCGGCCGTCGCGGCGCTGGTCGCTGGTGATCCTCGGCA
TGGCCGCCGGTTGCGGCACCATCGTGCTGACCGGCAGCCGCGGTGTGTTCGCCGCCTTGC
TGGCGCTGCTGGTGGTGCTGGCGCTGAGCCTGCGCTGGCGTACCGGTGCGGCGCGCCTGT
CGGTGCTGGCCGGGATGCTGGCGATCGGTGCGACGCTGCTGCTGTCGGTGCCGGAGCTGC
GCCACCAGGTCCGCCTGAGCGAGCTGCACAGCGACGTGCAGCGGATGGAGCTGGGCGACA
GTGATTCTTCCGCCGGTGCCCGCGTCGAGCGCCTGCAGGTAGCCTGGCAGACCTTCCTCG
ATCATCCGCTGGTGGGTGTTGGCATCGGTCATTTCGACAGCGCGATGCAGCGCGTGCCGG
TCTGCCGGGAGAACCCGGAAGAGTTGCGCTGCCACCTGGGGCATGCCCACAACGACGTGG
CCGAATGGGCGGCGACCCAGGGTGTACCGGGCCTGCTGCTGTTGCTGGCGGTGTATGGCA
TCCCGCTGTGGTTGTTCGTGCGCCTGCATCGCCGCAGCGGACGGGCGACCTTCCGCGGGC
CGGCCGCTGCCGGCGTCATGCTGGTGATCACCTACGCGTTGTGCGGGCTGACCCAGTCGA
TGTTCGCGCACCAGATGACGGCCAGTTTCTACGTGACCCTGGTCGGGCTGCTGACCGGCC
TGTCGATCGTCGAAGGCGCGCGCCACCGGGCGATCACCGGCTCGTGATGCGTCGGCGCGC
CGGGCGGGCCCCGGCGATCAGGGGTTCGGCGGGTCGGCCACGGGCTGGCCGTTGCCCAGC
ATCCACAGCATGATGGTCTTCTGTCGCACGTAGTTGGCGCGCACGTAGGCGTAGACCAGG
CCGTGCCAGCCGTCGCGGAAGCCGCCACGGAACACGAAGCCGCGCCAGAACCGCCAGGCC
GGCGCCAGTACCAGCTTGCCCAGCGTGGCCCGCTTGCCGCGTGCGAACTCGTGCTCGGCC
ATCATCCGCGCGTACTTCTCGGTCTTGGCCAGCTGCTGCTGCAGGGAGCGGTACGGGTAA
TGGACCAGGTCGCCGCGCAGGGTGCCGACGCTGCCGTCGACGCTGGCCGCCTCGTGGATC
TCGCGCTTGCCGCGCCAGCCACCGCGGCGGCGGTCGAACAGGCGCATCACCCGGTCCGGG
TAGGCGTTGCCATGGCGCAGGAACCTGCCGAAGTACTCCGACAGGCGCGCGAAGCGATAG
CCGGCATGGCCGGCGAAGCCACCGTCGCGGACCCGTTCGATGGCTGCGCGCAGTTCCGGG
CTGATCCGCTCATCGGCGTCCAGGCACAGCACCCAGTCGTGGCTTGCCTGCTCGACGCAG
TAGGCCTTCTGGCTACGGAAGCCATCGAACGCGCGCTGCAGCACGCGGGCGCCTGCGGCC
TCGGCGATGGCCAGGGTGGCATCGGTGGAGTACGAGTCCACGACGATGATTTCGTCGCAG
AAGGCCAGCGAGGCCAGGCAGTCGCCGATGCGGCCGGCCTCGTTGAACGCGATAATGCAG
GCCGAGATGCGAGGCCGTTCGATGGGAGCGGTCGTGGAGGACATGATGGCCGGGTACCTG
TTGTTTGCGACGGAGCGCTATGCGCTGCCTATTCTCGCCCCGTTGGCGCAGGCCTTGCAC
GCCTCCGGGCAGGAGGTGGCGGCCTGGTTCGAGGACGGCGCTGCCGCCAGCAGCCTGCCG
GGCGTGCCCAACATCGGACTGAAACAGGCCCTGGCGATGCGGCCGCGTGCCGTGTTCAGC
GCCGCCAACTGGGTGCCGACCTTCCTGTCCGGCGCCAAGGTACAGCTGTTCCATGGCTTC
AACGTGGAGAAGCGCGACAGTGCGCGCGGCCACTTCCGGGTGCGCGGCATGTTCGACCTG
TACTGCACGCAGGGGCCGGCCACCACCGCGCCGTTCCGTGAGATCGCCGCCCTGCAGGGC
CATTTCGCCGTAGCCGAGACCGGCTGGCCGAAGCTCGACCCGCTGTTCCGCGACGACGGT
GGCGAGAGCGCCGCGCTGCGCGCAGCGGCGGGCGGGCGCCCGGTGATCCTGTTCGGTTCG
ACCTTCACCGAGCGCCTGAGCGCAGCGCCCCACCTGCATGCGCAGATCGCCGCCGATATC
GCTGGCGGTGAGCGCTACTGGCTGCTGACCCTGCACCCGAAGTGCCCACCGGAACTGTTC
GAGCGCTACCGCGCGCTGGCCGGTGCCCATGCCCGCTTCATCGAGCCGGAGCAGGTGATG
GCCGCGCAGCGCGCCGCCGATGTGCTGGTGTCGGACACCTCGTCGATCGTTTCGGAGTTC
ATCGTCCAGCACAAGCCGGTGGTGACCTTCCGCAACCGCGTGCCCAAGCCGCACATGATC
GACTTCGACGACCCGGCGCAGCTGCCGGCGATGCTGCAGCGCGCGCTGCATCCCGACGCC
GCGCTGCAGGCGGAGATCGTGCGCTACGCCGACGCCATCCATCCGTACCGCGATGGCCTG
TCCAGCGAGCGGGTGATCGCCGCCACCGAGGATTTCCTGTCCGGTGAAATGGGCGTGCTG
CGGCGCAAGCCCTTCGGCAGCTGGGTGCGCGACCTGCAGATCCGCAAGGACCTGGGATAT
TGGGGGCCGTCGCAGCGCTGATGCCTCGCCGACCCCGCTCGCGGTAGTGGGGGGGGGGGG
GGGGGCCCCCCCCGGGGGGGGGGGGGGGGGGGGGCCGCGCCCCCCCCCCCGCCACTACCG
GTGTTGCTTACCAGCGCAACTTGCGCCGCGCCAGCGCCGCGGCCAGCTGCTCCATCACGT
GTTGCGCCTGTGCCTGCGGCAGGTAGCGCAGGGTCAACGCCACATCACCGTGCGCACCGG
CCGTATCCAGCTGCAGGCTGCTGGTGCCGAGCAGCTTGTCCAGCGGTGAACGCTGCAGGC
GCAGGCCCTGCACCTTGTCCAGCTCGGCCCAGCGCCACCAGCGCTTCCACCAGCCGCCGC
GCACGGCCACGTAATGGGCATCCAGATACCAGCCCATGCGCGCCATCTGCCGGTGTGCCA
CCAGCAGCGCCACCGGCAGCCAGGCCAGCATGATCAGGCCCCATGATCCCCAGCGCCAGT
ACGCGGCCGCTGCCAGCAACGGCACCAGCAGCAGCGCGCCCAGGCACAGTCGCCACCAGC
CACGCTGCTGAATGGACTGCCATTGCGCTGGCGGCCATTGCAGTTGAGGCAACAGGTGCT
GCACCAGCTGCTCGCAGCGCATTGCCGGTGCCAGCGGTGCCAGCTCGCGCAGGGCGCGGT
CCTCGTCGCGCGAGGGGCCGCCGGCGGCGCTGTCGATGCGCAGCTGGCGCAGGCCGAACC
AACGATGCAGGGTGGTTTCGCGCAGCGTCCAGGCCTGGATGCGGCGACGCGCGACACTGC
TGCGGGTGCGGCTGAGCAGGCCGGCCGAGACGGTCAGGCGGCGATCCTGCTCGCTGAGGG
TGAAGCCGTGATAGCGCAGCAGGGTCAGCACCACCGACAGCGCACGCAGCGCCAGCCAGC
CCAGCAGCAAGGCTACGGCCAGCAGCAGGAAGGCGCCGGCCACGCCGGGATGCAGGTGGC
TTGCGTAGCCGAAGGCTTCCCGGCCGCCACGCTGGATGGCCGCGTCCATCACCGGCCGCG
GCACGGTCTGGAACAGCACGCCGAAGGCGGCGATCGCCAATGCCCAGCCGCGGTTGGACA
GCAGGCCCATGCGCACCACGTCCCAGCTCGACAGGCGCAGCAGCACCTGTTCGGTGTCGG
CGTCGGTGATCGAGTGGGCGGCCACGACGTCGGCGGCCTGCGGTGCCTGCCCACGCTGGC
GCACCAGTCGTTCCAGCGCCAGCGCCTGGTCCAGCTTCAGCACGCGCATTTCGGCTTCCG
GACGCACGCCACCGGCCGATTCCAGGCGCAGCTCGGCCACGCCGAACAGGCGGTGCAGCG
GGTTCTGCCGCACTTCCACGTTGTGGATGCGGGCGAACGGGATCTCGCGGCGGTTGCGCG
CCAGCAGTCCGCTGCGCACGGTGATCGCGTCGCTGCCGATGCGGTAGCGGTAGCTGAGGT
ACTGCAGCACCGAGACCAGCACCAGCGCGGCAATCGCCGACAGCGGAATCAGCTGCGCCC
ACATCGGGTCGCGGTCACCGCGTTGGCCGAACACCAGCAGCGCCATCAGCGGCAGGAAGT
AGTGGCGCAGCTGCATCAGCAGCACGAACAGCCACGACCACGGGTGCAGGCGATGGTCCT
CGCCACCGGCAGGCAGCGATGCGGGCAGGGGCGGCGGCAGGCTCACAGGGCGTCGGCGTC
CTGGTCGAGCTGATGGGACAGGGTGTCACGCAGGCGCTCGGCGTCGGCCTCGTCCAGGCC
GCTCACGGTCACTGCGCTCATGCGGGTCCCGGCGGTGTGCACGATCAGCGTGGCCAGGCC
GGCACGGCGTTCCAGCGGGCCGCGGCGCAGGTCCAGGTGCTGCACGCGCGAAATGGGGAT
GCGCGTTTCCAGCTGCCACATCAGGTCGCGGCGCAGGCCCAGCCCTTGGGTATCCAGCCG
CCAGCGGGTGCGGGTCAAGCGCCGGTGGCCAAGCCACGCGCCGAAGACGATGCCGATCAG
CAGCCCAAGGGCGGCCGTCCACAGGCCGCCGGGCAGCTCGAAGAACCACGCGGCCGCGGC
CAGCGGCAGGCCCGGCACGAACAGTCCGCCGAAGGCGCCTTCCAGTGCGGCCAGGCGGGC
GGCGCGCTGCGGCAGCGACTGCCAGGCATCGGCAGGCGGGGAGGTCAGGGGAACGTCGAT
CACGCAGGCTCCGTCAGGTGGCAGGGCGGGCGGTGGCGGCAGGGCCGCACCGCGCAGACG
GTAGCAGGTCGACCGCGCTACTGGGCAGCCTGGATCAGCGCGTCCACATCCAGCATGTGG
CCGGCACGATCGGCCTTGGTGCGCAGGTAGTGTTCGTTTTCGGCAGTGATCTCGCCGGTG
ACCGGAATGCAGTCCAGCACCTCGATGCCGGCGTTGCGCAGACGCTGTGCCTTGGTCGGG
TTGTTGCTGAGCAGGGCCACGCGCGAAATGCCTAGGCCATGCAGCATCGCCACCGCACTG
CCGTAGCGGCGCTCGTCGGCACCGAAGCCCAGCTGTGCATCGGCATCGATGGTGTCCAGG
CCGTCGTGCTGGTAGCCGTAGGCGCGCATCTTGGCGGCGATGCCGGTGCCGCGGCCTTCC
TGGTCCAGGTACAGCAGCACGCCGCCGCCCAGTTCCTTCAGCTTGCGCAGGCCGCGCCGC
AGCTGGTCGCCGCAGTCGCACTTGAGTGAGCCGAACAGGTCGCCGGTCAGGCACGAGGAG
TGCACGCGTACCGGCACCACCGCCGACAGGTCCGGTTCGCCGACGATGATCGCGACCTGG
TCGCGCTGGGCCACGCCGCCGCGGAACACCGCGAAGGTGGTCATGCCGACGTCGCGCAGC
GGTACCGGCGAACGGGCGACCAGTTCGTAATCGTGGGCGGCGTGTGCCGCGCCCTCGGCC
AGGTCGCACAACGCCACTTCGGCCGCACCCGCAAAGGTCATGTCCTCTGCATCCAGGCGC
ACCGCCACCATCGCCGGCAGCAGCAGGCCCAGGCGGGCCAGCTCCACCGCGCCGGCATCG
AAGGCGTCGCCGGCCGTCCAGTCGTCCGGCATCGGGCCGGGCTCGCGCAGGTAGCCCAGC
GAGGGCAGGGCATCGAAGGCAACCCCTGCCAGCGGCAGGCGCGCGCCTGCCGGTGCCTCC
ACGCCGAGCACGCGGGCGCGGGTGGCGGTCAGGAACAGGTAATGGCGCTCGCGTGCGGCA
GCGGCGAAGGCAGCGAAGCTGCTGGCAGTGGCGCTGTCCAGTGCAATCACCGCCAGCCGC
TGGCCCTGCCCATCGTGGAGCAGTACCGGGCGACCGGCACGCAGTTCGGCCACCGCGCGT
TCGCAGCGGATCGCGGCGGGGTCGCCGAACAGGGAAGAGGCAGCAGGCATGGCGGGACCG
GGGGAGGCGGACATCGCAGTCTCTATGGGGGCGCCGGCGTCGTATTCAACGTGGTGCGGC
CGCCGGTCGCAGGGGCCGGATGGGCATGGGCGTGGGGGCCGTCAGTGCGGATGCTCTTCG
GTCGCATACGGATCTTCCTCGCCGCTGCCCGGTGGCCGCAGCGTATAGCGCTTGTAGGTC
CACTGGTACTGCGACGGGTCGCGGCGGGCGATGCGCTCGATGCCGGCATTGAGCGCGGTG
GCGGCCACCTGCGGGTCCGGATCGGCCACGGCCGGGTCGGTCGGCTCGATGTGCAGGGCG
AATTCCATGTCCGGCCCGATGCGCTCGCACCAGCCATACAGCACGGTGGCGCCGGTGCGC
TCGGCCAGCCGGTTGACCAGGGTCATGGTCAGCGCCTGCACGCCGAAGAACGGCACGAAC
ACGCCATCGCCGGCCTTGGGCTGCTGGTCGGGCAGGATGCCGGTGGCGCCGCCGTCCTTG
AGCACCTTGAACAGCTGGCGCACGGCCGGGCCCTCGGCGCGTACCTGCTGCACGTTCTGG
CCGCCGCGCACCAGCTGCAGGAAGGCGTCGCTGGCCTCGTCTTCCGGCGGCTTGTAGACG
ATGGCGATCTGCCCGCGCGAGGCCAGCCACTGGTTCAGCAGCTCCCAGTTGCCGAAGTGC
GGTGCGGCCACGATCACGCCCTTGCCGCTGGCCAGGGCCGCGTCGTACAGGGCTTCGCCG
TGGCGCTGCTTCAGGTGCAGCCGCAGGTTGTCGGCCGGCTGCCGGCTCCACAAACGCAGG
GTCTCGATGGCCTGCAGCGCAGTGGAGCGCAGCAGTTCGCGGTGCAGGCGGTCGCGTGCA
GGACCGTCCAGCTCCGGGTAGGCCAGTTCGAGGTTGCGCCGGGTAACGCGGCTCTCACGG
GCATTGACACGAACCCACGTCCACGCCAGGGCGTGTGCGAACCCCCGCAGCAGCGGCCAG
GGCAGGCGGGCGAACAGGGTGGTGGCGCGGTAGACCAGCCGGGCTTTGCGTTGCGGATTC
ATCGGCGCCAGTTTAGCCAAGGGCGCTGCTATCGTGGCCGGCCCCGTTCATTGGAAGCCC
ACGATGCTCGTCCTGATCCAGCGTGTCAGCCAGGCCGCCGTCCATGTCGACGAGGAGGTG
GTGGGGCAGATCGGCCCCGGCTTGCTGGCCCTGGTCGGCATGGAACCGGGGGATAGCGAG
GCCCAGCTGCGGCGGATGGCCGAACGCCTGCTGGGTTACCGGGTGTTCGCCGACGAGGCC
GGGAAGATGAACCGGTCGCTGCGCGACACCGGTGGCGGCCTGCTGCTGGTCAGCCAGTTC
ACCCTGGCGGCCGATACCCGTTCGGGCATGCGGCCGAGTTTCACCAGCGCCGCACCGCCG
GACGAGGCTGAACGCGGGTTCAATCGATTTGTCGACATCTGCCGTGAAAATCATGCGCCA
GGGGTGGAAACGGGCCGGTTTGGTGCCCATATGGTCGTCAGCCTGGTCAACGACGGTCCC
GTGACCTTCCTTCTCAGGCCCTAGGCCGCCGGGACCACCGCCCGGCAGGCAGGGCCCCGG
GCTGGTATAATGCTACGTTCCCTATTTCTCCCTAGCCGGTGGCGCGAGCACTACATGGCC
AACGAACGTCCTGCCCAATCCGAAATCAAGCAACTGATCAGCAAGGGCCTGGAACAGGGC
TACCTGACCTACGCCGAAGTCAATGACCATCTGCCGGACGACATGGTCGACCCGGAACAG
ATCGAAGACATCATCGGCATGATCAACGGCATGGGCATCGATGTCCATGAAGTTGCGCCG
GATGTGGAAACCCTGCTTCTCAACGACGGCAACACCGGTAACCGCGAAGTCGATGACACC
GCGGCCGAAGAAGCTGCCGCCGCGCTGAGCGCGCTCGACACCGAAGGTGGCCGTACCACC
GACCCGGTGCGCATGTACATGCGCGAAATGGGCACGGTCGAGCTGCTGACCCGCGAAGGC
GAAATCGCCATCGCCAAGCGCATCGAGGAAGGCCTTTCGCAGGTCCAGGCCGCCCTGGGC
CAGTTCCCGGTTTCGGTCGAATCGCTGCTGACCGACTACGAGGCCCACAAGGAAGGCAAG
AAGCGCCTGGCCGAAGTGATCGTCGGCTTCAACGACCTGGCCGACGAAGAGCCGGCGCCG
CCGGCGGTCGCTGCCGATGACAGCAGCGATGCCGACGCAGAAGGCGACGAGGACGAGGAC
GATGACGTCGAGGGTGGCGAGGAAGAAGCCGCACCGACCGGTCCGGATCCGGAGGAAGTC
GCTGCGCGCATGCAGGCGCTGAGCGATGCCTTCAATGCCTTCAAGAAGGCGGCGACCAAG
GGCGACAAGAAGAACCTGCCGCGCCTGCGCGAAGAGATGTCGGCGGTGTTCGTCACCCTG
AAGCTGCCGCTGCCGCTGACCGACGTGCTGACCAAGCAGCTGCGCGACACCATGGCGTCG
ATCAAGGCCCATGAGCGACGCGTGCTGAACCTGGCCACCGTCACCGCGCGCATGCCGCGC
AAGGACTTCATCCGCTCCTGGGAAGGCAACCAGACCAACCTGGAGTGGGTGGAAGACGCA
CTGAAGCGCAAGCAGAAGTGGTCGTCGGCCCTGCGCGAAGTGAAGGACCAGATCATCGCC
GAACAGCAGGCGACGATCGACATCGAGAAGCTGACCCAGCTGGACCTGGAAGAGCTGAAG
GAAATCAGCCGTGCCATGGCCTACGGTGAAGCCAAGGCGCGCAAGGCCAAGAAGGAAATG
GTCGAGGCCAACCTGCGCCTGGTGATCTCGATCGCCAAGAAGTACACCAACCGTGGCCTG
CAGTTCCTCGACCTGATCCAGGAAGGCAACATCGGCCTGATGAAGGCCGTGGACAAGTTC
GAGTACCGCCGCGGTTACAAGTTCTCGACCTACGCCACCTGGTGGATCCGCCAGGCGATC
ACCCGCTCGATTGCCGACCAGGCGCGCACCATCCGTATCCCGGTGCACATGATCGAGACA
ATCAACAAGTTGAACCGCATTTCCCGCCAGATGCTCCAGCAGTACGGCCGCGAGGCTACG
CCGGAGGAGCTGGCCAAGGAAATGGACATGCCGGAAGACAAGATCCGCAAGGTGATGAAG
ATCGCCAAGGAGCCGATCTCGATGGAAACCCCGATCGGCGACGACGAGGATTCCCATCTG
GGCGACTTCATCGAGGACACCAACGTGGAGTCCCCGATCGAGAACACCACCAACATCAAC
CTGTCTGAAACCGTGCGCGACGTGCTGGCCGGCCTCACCCCGAGGGAAGCCAAGGTGCTG
CGCATGCGCTTCGGCATCGACATGAACACCGACCACACGCTGGAAGAAGTCGGCAAGCAG
TTCGACGTGACCCGCGAGCGCATCCGCCAGATCGAAGCGAAGGCGCTGCGCAAGCTGCGT
CACCCGAGCCGCTCGGAGCAGCTGCGCAGCTTCCTGGATATCGATTGATTTCCAGCGGTT
GGTGAAGCGTTGAGAGAAACCCCGCCTGGTGCGGGGTTTTTCTTTTTGGGGTGCCTGGAC
ATGCCCGACGGGGCTTGCCGATGACGCATCTGCCGTTTGAATTTTTCCTGCGACGGTCGC
ACGCTGATCGCGCAGATGCTCAACACATCCCGTAGGCGGGCCAGTCATCACCGGCGCCGA
TGCAAGCGCGCGGCAGGTCACGTGCAACTCGTACGGCCTGCGGCATTGATTCGTCATGCA
TCTGGAGTCACGCCATGAATGATGTGGAGCACGATGTTCCCGAGCCCGTGCAAACCGATT
TCCCGCCGCTGCTGGACTGGGATGAGGTGATGCGGGATGAGTGCGAGGATCGATTGGGAT
TTGCACGCCGTACGACGTATGCGCTGCTGACGCTGTCGGAGCCCGGATTGCTTGCCGGCT
TCAGCGGCGACAACCAACAGGGACTGGAGCAGATCAGAAGGATGGTTGCGTTGTTCCAGG
CATGCCTGAGGCGGCAGGTATGGCTCGCGGAAGCGGCGGAGAGGCGGCTGGGGCATATTT
CGGAGGCGCTTGCCGCCGTCGGGTAGCCGATCGGGCGCGGCCTCCACTACACTGTGACGC
TGCGCCGGGCCTATAGCTCAACGGTTAGAGCAGGGGACTCATAATCCCTTGGTTTCAGGT
TCGAATCCTGATGGGCCCACCATCGAATCAGGCACTTAGGATCATCCGCAGTGCCTTCCT
CGTCAAGCCAGTACCGCACGGTGACCGCTCGGTGACCGCTCGGTGACCGTTTACGCTCCG
CTGCTGTCGCAGTTGGCCGCCGGTTGCCCCACATCTTCGGGCGTCCACTGCGGCGCGCTC
CTGCGTGCGCGGATCCAACGCTGGATGTCGCTCTGGTACCAGCGAGTGCCGCCGCCGACC
TTGTGCCTGGGCGGGAAAGTGCCCTTCTCCATCTCGCGGTAGATGTAGCTCTTCTTCATC
CCGGTCTGGGCTTCGACCTGCTCGAGCTTCAGCAGGACTTCGGGGATGTTCTCAGCTGCG
CCCATCTCGGGCCTCCGTTACTTCAGTGGTGGGCGCCAACAGCAGCGCAGTGTGCGAATC
CGACCGTGCCGTCAGCACAAGGTTTGCGATCTGTGTCAGGTCCATCGTGGGGTCATCGAA
AAGGGCGAGGCCGATCTGGGCCGTCAGCCGCTGGGCCGCCGTCGCCGCCAGCGGCGCCGG
CGTGTCGATGGTGGCGATGGCGTATGCGCGCCAGGCGTCGCACGCGGCCTGCAGCTGCGG
CTCACCGGCAAACGTGAAGGTCAATGCGCGGCCGCCGCCGCTGGCTGGGTGCGTGCTGGT
CAGGGCGGTTTCGAGCGCTGCTGCAACCGCTACGGCCGCGCGCTGCTGGTGGATCAGTGG
TGACCGCTCGCCCGCGGCGGCCTTGATGTGCTCAACGGTCAATGTGATTTCTCCTTCGTA
TGCTCTTCGATCGACTTACGCAGCTGCTCAATTCGGAAACCCCATTCGTCCCTTTCGCAC
TTGCTTTCCCTCTTCAGCGCTCGCTCCAGCCGGTCGAGCAGCGGGATAACCCATGACGGA
TTGAACGGCTGGGGTTTCAGGGCGATAGGCACCGGCGGCTTGGGTGGGTTGCAGTACGGA
TCGGCCCAATCGAAGGGGTCGTTGCAGACGGTGCAGTGCGTTCGATCCGCCGACCAGATG
TGATCCCGATCTTTGCCGGCCCTGCGGACCTCGTGGAGCAGCGGCTGGGTGTAAAGAGCC
CGGACCTGTTCGCCAGCTGCAAGGGCTCGGTACCACTGCCTTTCATCGATCTGATACCAG
AACGATCCGCCCCATTGCTCGAGCCTGACGGCCCGCTGCTGACCGAACAGACGCATCAGC
GTGGTGGCCCATCGATTCACCTGATCGGCCGGCACCGCATGACCGGCGCGGCCTGCTGCT
CGCATCTCGCGGACGGCGTCACTCGCAGTCGGCGGTGGTGCTGTGCTGATGGTCGAGGCA
TCGCCGCTCATACCTCCCCCTCGAGCAGCATTTTGGGATCGATGTGCCACCCGGCCTCGC
GAGCAGCACGCAGCCGTAGCTCGTTCGCATCGAACTCGTCCAGCTGCAGAGTGGTGATGG
CGCCCTCAACCTGATGTGGCTGCAGGGGGCGAGTCGTCCGACCGAACGCGCGCCAAACGC
TGAACACCTGGCAGCCCCAGGCAGGCGCAAGGCAGGCCAGCTGCTTGCCGTGCTCCCGGC
AGTGTCGGCGGATCATGTCGCGTGCCGTGACGTGGGCGGGCGCCGGGCCGCGCAACGAGG
CCCGGATAGATGCAGCATTGCGACCAGGGCTCATGCGACTTCTCCAAACGAAAGACCAGG
CTGTGCGACGCGGATGCGTGCCTCGGCGATGGAGGCGTATTCGGGGTTTAACTCGCACCC
AACCCACTGCCGGCCCAGGCGCTCGGCGACTACCGCGGTTGTGCCGGCCCCCATAAAGGG
GTCCAGCACCAAGCCGCCAGCGGGCGCGCCTGCCAGGATGCACGGTTCGATCAGCTGTTC
GGGATAGGTCGCGAAGTGGGCATCGCGGAACGGCCGGGTGGCCACGGTCCAGACGCTACG
CTTGTTGCGCGCCCCATCCCGGCCCGCCGCATCCAGGCCATCCTGCGTGCTGCCGCAGGC
AGCGTGCCTGGGTGGAACTGCCGCCCGGCTGCGGCGCTTCTGCGGCTTCTGGCCAGGTAC
GTGGTAGTCAGACCGGTCCCAGCGATTCCGGGCGGCCAGAGGGTCATGGACTGCCTGCTC
GCGGATGGCGCCGGCGTCGAAGTAGTAGCGCGGCGACTTGCTCAGCAAGAACAGGTACTC
ATGCCCCTTGGTGCAGCGGTCAGTGACGGATTCGGGCATCGGGTTGGGCTTCGACCAGAT
CACGTCCTGACGAAGGAACCAGCCGTCCGCCTGCAGGGCGAAAGCGACGCGCCAGGGGAT
GCCCATCAGATCCTTGTGCTTGAGCCCTGCCGGAATCTGCGATGACCGGCGCGCGTGTGC
CTGCCGCACCGAGACGTGAGGTGATAGGCCCCCCTGCAGTCCTGTGGCGCCAACGCTGCC
GTTCGGCTTGCTGGCATAGCTGTCGCCCAGGTTGAGCCAGAGCGTGCCGTCATCGCGCAA
GAGGCGGTGAACCTCGCGGAACACAGCGACCATGTGGCCTACGAAGGCTTCTGGGGTGGG
CTCAAGGCCCCGCGCGCAATGCATGGGCTCAACCGTTACCTTTGCGCCCAGGATCGAGTA
GGAAACAGCGTCCCAGGAGTTCGCCGGCATGCCGTAGTCGCGCAGCCCATAGTAGGGCGG
ACTCGTGACGCAGGTTTGCACAGAGCCGGCGGCCATGCCGCGCATCACTTCCAGGCAGTC
TCCGATGTGAATCATGCGAACAGGTCCAGTTGGGCCGGCAGAGCAGGTGCGCGCGGCACT
GCCGGCAGTGGGGCGGGAGCGGCGGCGCGCTTGCGTGCGCGCTGTGCAGCGTTGAAGGCG
AACCAGAAGCCGAGGCCGTGTCGGCGCGCCCGGCATTCAGTCAGCAGCACGCGGGCGACG
TGCTTGGCCAGGGCAGCGCCGGTCATGCCGCCACCGCCATGTCGGCCGGCACCGGGTCGA
GGTTGGCCTCTGCGATCGCGAACATCGGTGGCGGACTGACGCTGTTGCCGCACATGCGGA
CCTGCGCTGTGGTCTTCAGCTCGGTGCCGTCGGCGGTGCGGTCGATGATGTAGGTCCGCG
GGAAGCCCTGCGCACGGAACAGCTCATGCGGCTTGAGCATGCGCAGGCCGATATCCACGA
TCACGTAGGGCGTGCCCTTGATGACCACGGTGACCAGGGCAAGTCGATCCTTGGTAGTCA
CCGTGTCCACTGGGTCGTGCAGATCCACGGCGATGCCGCTGCCGTAGTACTTCACCAGGA
ACGCTGCCACGCGCATGGCGCCCGCTTCCTGTTCGGGGCTCAGGGTGCATTCCACTTCGG
CGAAGCGCGTTGCACCGGCGAGCACGGTCGGAAGAGGCACCCGCAGGTCGTTCCCCACCA
CGTTCTGCGCCATCGCCGTCAGGTGTGCAGCGACCAGGCGCTGCTGGCTGCCGGTGGCAG
TAATGGTGCTGACCGGGTCGCGAGCATCGTTGCCGGCCCCCTCATAGAACCCGCCGTTGG
CCTGTTCCAGAAATGCGGTCGCCAACCCATGGTGGTTGCCTTGGGCAGCAATGGTCGCTA
TCGGCTCGCACGCATCGCCACCTACCATGTTGTTGCGCAGGGTGACCAGTGACGCAGCGG
CCACGCCGAGGGCATGCGCGGCGCCGGCTGGCCTGGCTGCACCAGCACCAGAAGTGATCG
TCGGCACGGGCTCGGTGGCCGCCGTGCCGATGCTGTCGCCACGGAACTTCACCAGGTGCG
GCGCGGCCACAGCGTGCTTCACACCGCCCGCGACAATCGTGCCCAGCGGCTGCTGCAGGT
CCAGCGCACGCGGGGCCTGGCCCGCGCGCTCGCCATAGCCGGTCTGGACAAGCGTCGGGG
ATACCACCGAGAAGTGCCCACCCTTCACCCCGGCGCAGACAGTGGGAAGTGGCTCGTCCG
CCGGCATCGTCCGCTGGCGGCTTGCGTTCGCATGCTCGGTGAGGAATGGCGCCAGCTCCG
GCGCGGCCAGCATCAGCTCGCCGCGATTGGCGGCGGTGATGGTGCGCATGGGGTCGCGCA
CGCTGTGCACGCGATCGCCGCCCTGGTGTGTTGCAGGGACGATGAAGGGATCGGCCGAGT
TGATGACGTGCCGCATGACGCCCTTGGCGATGCGGCGCATGGTGGCGTCGGCCAGCGGTC
GGTCCCGAGTAAAGATGGATGGGCAGGGAATCGAGAAGTCCAGGCAGTCAGCAGCAGTCA
CGCGCGGCTTCTGCCCCGGGGCTGTGCCATGGGTAGGCTCGGGCCACACGATGGCCTGGC
CGTCGCGGCGGCCGAGCAGGAACAGGCGTTCGCGGCTGGTGCCGGCGCCGTAATCGCTAG
CCACAAGCTTGCGCCACTCCACCGCGTAGCCCAGCGCCCGCAGTGCCGCGACGAACTGCC
GCCAAGTGCGACCGCTGTAACGCTTGTGGGGGACAAGAGCCTGGCGCTCGACGGGCACCC
GCTCGCCCTTGTCGGCGACTCGGTTGACCATGACCGGCTTGCCACGCCGGAACAGCGGCT
TTCCCGACTCCGGGTGCACGGCCTGGACCAAGTCCAGGGTGATCACTCGGCCGGTCTTGC
AGCAGCGCTTTGCCACCAGCGGACCCCAGGTCAGGATCTGCCACACGTTCTCCATGGAGA
TGATGCGCGGCGCGGTGTTGGTCCCGTGCAGCCGATCAGCACGCCGCAGCTGGCCAACCC
ACTTCAACACCACCCACGACAATGCGCGGGTCTTCCGGCTGCGCGGCTGGCCGCCCTTGG
CCTGGCTGAAGTGCGTGCAGTCCGGCGACGCGTGGAACCAGCCGATAGGGCGGCCGGCCA
CGTCCACGCGCGGGTCGGCGTGCCAGATATCCTCGCGGTGATGCTGGGTCAGCGGGTGGT
TGGCGGCGTGCATGCCGATGGCCAGCTCGTCGTGGTTGTAGGCCAAGGCGGGATCGATGC
CGAGGGCCTGCTTGAGCCCTTCCGATGCGCCACCACCGCCGGCGAACAGATCCACGACGA
TCTCGCCGGGGCGCAGCCGGGAGCGCTGCGGCATGGGGAAGTTGAAAGCGTGGGAGCCGT
CAGCCATTGGAACGATCTCCGCGGTGATAAGCTCGGGCAAACCCCAGCGAGCCGATGCCA
TGTCGCACATCCAACCCGATCATTCCGAAGTCTTTCTCGTTCATCAGGACGGTCTCTTTG
CAAAGGTCGACGTGAAGAAGACAACCAACGGTTGGTCTGTGCATGTCGTGGAGGTCAAAC
AGCCGAATGGAAATACAGTCAGATTTGGGCATGGGCTTGCTGTTCCAGGCTCGCTGGAAG
ATGCGCGCGAAGCTGGCATTCGCACCGCCCGTTCGCAGATTGCTCAGACACTGCATCGCG
AGATCAACGAGAGCGGGCACGTGCTCCAAGCGCGTTGCCAGCAGCGATCGGATGGCACTG
GCTACTTCGACGCTTACGTGGAAGTGAGCCAAGGCGATTCCGTTGTGCACCGGCACTTGA
TGGAGCCTGTGCCGAGCCGTCAGATGGCTGATCGCGAAGCGATAGATTTTGCTGCGCAGC
TGCTGCGACATGTGACGAGCATTCGTGGAGACGGCACGCTGGTCATTTGAGAGCAGCAGG
CCAATAGGTCGCGGCTCAGCCATTGCACACCGCATGGCTGAGCGGAGCCATCAGCTGCAC
GAAGGTGACCCACGGATGCGCCTCATGGGCTTTCGCGCCCTTGCAGCCGGCCACGTGCGG
GAACGGGTAGCGTGCGTAGCTGGTCAGCTGTGGGCGTTGGCAGATCCGGCAGCGCATGTA
GTCGCCCTCGAGTTCCCATCGCATCGAGAACGAGCAGAGTTTTCCGTTTGCCTCAGCGAT
AGCGTCGCCGCCGATGATCTCTGGCCTATCCATTGCGCTGTGCGTGTCTGTGGTGATCGT
AGTCATCGCCAGCCCCGCAGAAATTCGCCGAACGTCACACCACCGTCGTAGCGCAGGAAC
TGCTGGTAGCGCTGCTGCGACCTGGTCAGTTTCGGCGGCGGCGGAGTGTGCTCCTGCACC
GCTACTCGGCCGGCCTCGGTGACGTTGAACAGGTCGCTCCCGCCGGTAATCGCGTTCCCC
GCGCGCTGGACCATGAACCCGCGCGCTACGAGCGCCACGCAGTGCTTGTGGTCGGCGCCG
CCTGGGCTGGTGACGAAGTGATTTCGGTAGCTGCGCTCTCTACCGCAGTCGCCGACGCCC
AGGGCATGGCGAAGGATCTCCAGTTCTGCATCCGGCAGAGCGCCGGCGATCGCCTGGTCA
GCCACAGCGCACCTCCGTAGTGCCCACCAGCACGACTTCACGCACGGCGGCGTCGGTCAG
TAGGCGCGCGCGGTCGGCCATATCGCTGAACACCTGCCGTAGGTGGTGCTGCACTCCGAT
CGGAAGCGTGGTCAAAACTGGACCGCTGCGGCGGCGAACCTCGTTCTGACACTGGCTCAG
AAGATCAGCCAGCACCGGCTCGCGCGCTGCGGCGGCTTCACCATTCAGGGCAATGTCCAG
CTGGCGCACCAGGTAGGCCTGCGCATCCTGCTCGAGCGAGAGCAGGGCGTCATGGTTGAT
CAGTGGCGCCGCGGCGGCGAGGCCGGCACGGATGGCTTCCGCATAGCCCTTCTGGGTGCC
ATGGGTGGCGTAGGCAGCGCGGAACGCTTCAATCGCGCTGTCGGGGATCGGAGTTGAAGA
TTTGGCTTCGCTGGGCTGAGGCTGTTTCATTCGGGAGATCTCAGGCTGCGGTGGTGGCCG
GCTTCTCGGCCATGGCTGCCAAGCGCTCAAGGCGTTCGGCTTCGGCGATGTAGTAGTCGT
GACGGTCCTGTCGGACCCTCTGGGAGAAGAACGGATCGGTCAGGGCGTTCTCGGCCGCAA
CGCGGTTGGCCTTGGCCAGGCGCGCTGGGTCGTGGTCGAAAATGTCGAGCTGGTTGCGGA
GGTCCATCCCGGGCGGCCCTTCTACGTCATGCGATTGCGCGGCCATGCACGACCCAGAAC
AGGTCTTTCAGCTCCTGCGGAAGTTCGGTCATGGCGCGAGCCGCGAGATAGGCGCGCTCT
ACAACCAGCTCCGCAACAGGCACATCGGCAGGGGCAGTGGGCAGCACATTGAGACCGCGA
ACCCTGCACTCCTCCAAGAGGTCCTGGTCATCGAAATCGTCAAGGTCGACGTCGACAGTG
ATGGTCGGCATTCGAAGCTTCTCCAGTCAGTTGATATGTACACGGGGCCAGAGAGCCGGC
ATCTGCCGTTGCCACGCCGCGTAGCCCACCCGGATGCCCTTCTTGAGCGAGCGCTGCAGG
ATCTGGCCGAACTGCACGCGCAGCGAGAACCAGCGGCACGGGTGGGCAGCAACTGCCCCC
GCGTACCGCTGCAGCCTCTCTTCAGGCGTCGGCGTGGCCGTGCTGACGATCACCGCGTCC
AGGCCGCCGCCGATCAGATGCAGGCCGTCCATCAGCGCACCAACCTGTGCAGGTTCGGCG
CGACGCGCTGGCGCTGCTCTTCCGCCTCGCGCTGACGCTGCGCGCTCGCCTGGTGCGTGC
AGTACACGCGGTAGGGATGGCGGCGGGGGCGCTTCGCGCGCTCCAAGGCCGCGCGCTGGT
CCGGCGTCAGGTCAGGGGCCGGGAGCTTGATCGCAGGAGCCCTCATGCGGCACCGCCTTG
TGCCCGCAACATGCGGCGAAGGTTCCTGCGCACATCGGCGATGGCTCGACCGGCACTGGC
GCGACGCTCCAGCACTGCGCGCGCGGCAACGTCAGCGGCTGCGGCGACCAGGTTCGGGGC
GAAGCCCATACCAGTGGCGGCCGTAGCGGCTGCCTTGGCGGCGACGGCCGCGCGCTGTGC
GAGGGGGTAGGTGATGGCGGCGATCATGCTGCACCGGCCTGACTGATCGTGTAGCCACGG
CTGCGGGTGGCATTGATGCGGTAGCCGTGCTGGGCCAGCTTCTGGCGCAGGCGGCAGATG
GTCACCTCGACGGTGTTCGACTTGCGGCCGGAGGCGCCGTAGATCTCCCGCTCGATCTGG
AAGCGGCTGATCGGGGTGTCACCTGCGTTGATGATCAGCTGCAGCACCCTAGATTCGGTG
GGGCTCAGGGGCAGGCGCTGTGTGCCGATCATCGCGGCGCGCGGTTCGGTAAGGAGGCCG
GTGATCACGGCGCCACCTCCACGAAGGCCAGTTCGTGCATGACGCACTGCGCCCGGGCCA
GCACCGGGGAGGTGCTCGGCTCTTTGCCGTCTGCGGTCGACAGGGGGACAACCGCATTGG
CCCGGACGCATGCCGCCGGGGAAATCTCATAGGAGCCGCTCAGGACGGCATCGGCCGCGT
CGAGGGAAAGCTGCCAGCGCGCCGGCTCGAAGTTTTGCGTCAGCGCCGCAGTGACGCCTG
CCGCACAGTCGGGCACCCGGTCTGCATCGCGGAAGGCGTTGAGGATCGTGTTGGCGACGG
TGGCACGCAGTGCCCAATCGTCCCCGGCGGCCAGCTCATACACAGCCAGGGCGGCGCAGA
TGCGGGGGCTGGTGATCACGAGGCCGTCTGGCGCGTCATCGGTAGCCGCGGCGGGTGCAT
CGGTGGGGGTGGCCCAGGCAACCACGCCCAGGGCGATGAAGCACGCCAAGGCGGCCATGC
CGACGCGGGCGGTGCGCTTGGTGCTGAGGGTCAGGGGCATTGCGTGTCTCTCCGTGTGCG
GCAGAAGCCGGCTGCGCAGCTATAAAAGCATGCTTATACGGAGAATGCAAGCACGCTTAT
TCAGCGTGCTTCTACGCTACTAGCTCAAAGGAGAACGAGGAATAGGAATGGATTGGCGGA
AATCGTTGGTGTTGCTGGCTCTTGGCGCAATCGGAACAGTTGGTGCCCAGACCCCGGACC
CGAGCGAGGTCAAACGGCAGGCTATCTCTGTCGAAAAAGCGAATACGTCCCGCCGATCAG
ATGAAAGGCCGAACACCGGCTTTGAGTTCATGGGAATTTTTGTCGGTGGACGACTGGTGC
GTGAGTGCCCCGTAAAGCAACTCTATGGCGGGGCAATTTACGATCTGTCATCGCTGGAAA
CGGCGTGCTGGGCGACCTCGGACATGCGCCAGGACCCGCGTCCTAACCTGCGGAACAACG
ATGCGCTGACTGTTGTGCCTGTTTCAAAGAAGAGACCTACAGGCACGCGTACCGTCACAG
CGGTTGTTGTAGATGGCAGGATCGAAGGACTGATGGTTGAAACAGATGGGTTTCAACATG
CACAGCAGCTTTTTGAGCAGCTGCAGCAGAAGCTCGGGAAGCCGACGACCCAGGGAACCA
GCGACGTTGTTTCAGGGGTAGGCGCAAAGTTCTCAAGCCCTGAGGCAGTGTGGAATCTGC
CAAACGTCTACGTCCGTTTTAGTGGGATCGTCGGGGCCATCGATTCCGGTCTGATTTTGG
TCTATACCCCTGAGCAGCAGGCGCGTGAGGCACAGCGCCAGAAAGCACAGACCAAGTCGT
TCTAACGTCAGACTTCCTGCGCGCTGCGCAGCAGCGCCAGGCCCAAAATCTTGCCACCCA
CGTGCAGCTGATCAGCCTCGTGGGGAGGAACTACCTCGCTGAGGTACTTCCGGTTGGTGC
TGATGACGTGCAGGCCATCCCGCAGCAGCTGCAGGCGTTTGACGTAGGTCAGCCCATGCA
GATTGATCAGATACAGGCCATCGCCGTCGAAGTAGTCCTTGGCGACGTCCACGAACACCA
CGTCGCCATTCTTGATGTCGGGATACATCGAGTCCCCGCGCACGGTCACCAGGCGCACGC
GGTCACCCTCGGGCACGAAGCCCAGCTGTTGGCGAACCTGCCACTCCGCGATGTCGAGCT
CCCGGACCACGTCCGGGTAATCCTGATTCATTGCGCCAAAGCCCCCTGAAGCCTCGCCTT
CCATTACTCGAAGGCGAACATAGCCAGCGGGTGTCTCACCGTCTGATATCGAGGACCCAT
GAGACTCGTCCCAGCGCTCGGGCAGCTCACCAGTGATCAGCCATTCGACCCGGAAAGGCT
TGTAGACACGGGCCAGCTTCACCGCCGTCTCGCCGCTGAGCGACTTCGTCTTGCCGTCCT
CCAGCTGGTACAGAGCTGATGCGGTGATGCCAGCACGACGCGCGGCATCAGCGGGTTCGG
TAATGCCGCACTCAGTTCGTGCGCGCTTCAGGCGGGTAGCGAGGGCTGTAGTCATGTTAG
CGAGCTTATTAGTCCGTTAAGTAAGCGTGCTTGCACTATCAATGAAAGCGTGCTTATATG
GGTGGCATGAACATGCCCCGGATCACCAAGGAAGAAGCCATTGCCGCTTACGACGGCAAT
GCCGCCGCGCTTGCACGCGCTCTCGGAATCACGCCGTCGGCTGTCTATCAGTGGCCCGAT
GGTCAGATCGACGATCTTTGGGCGCTGAAGCTGCGCTTCGTGCTGATGCCAGCCCACTTC
CAAGCGCTTGAGCGACCTCCGGAAAACGACCCGGACGCTGACCGGATCGTGCCGGTCGAC
GCGGTGTGACCGCGTTCCCGCCAGACCGCTGAGCCGCGATCCCCAAGCCACCCAATCCCT
GAAATTCGGTCGTCCTGTCCATGGCGGCCACTTTGCATCGCCTCCCGAGGTGCGTAAATG
AAGCCTGATCCTCAGTACCACGAGCCGCGCTCTGCGGTGGTGTTCCGGCACACGACCGAC
GCCATCCGCAACAGCGGCCACACCGACAGCAGCCTTGCCCAGGCGATCGCCGAGCAGTAC
ATGGCGGACGTAGCGCCAGCCGAGCGCATCCTGCACTTCCATGTCGGTGTAGACGCCGAC
AGCGCCGAAAAAGCGCTGAAGTCCAACGGCCAGCTCATTGCCCGCATCCGCAATGGCACA
GTCAAGATGCCTGTTGACCTGGAAGAGTCGTGGGTTCGTGCGCTGCCGCCGCACTGGCGC
GACGCCTGCTCGCGCGAGCTGGCCCAGCGCTATGGCTTTCTCGGTGCCCGTATTCCGATG
ATGGAGCCGCATGCCGGCGTGCTGGCTGTGGCCCGCCTGTCGGTGGAGTTCGGTCACACG
CTCGAAGCGATCACCAACGTCCTGGCCGACGGCCGCATCTGCCCGAAGGACATTCCTGAG
CTGCGCCGCGCGCTGGACGAGATCGGTCAGCTCGAGGCGGAACTGGTGACGGCCAAGCGC
TACGTGTCGGGTCACCTGCAGGATCTGGCGCCGCGAGCGGTGCAGGGTGCGCAGCGATGA
GCGGCGGTGCAATGGTCAGCTGGGCAATCGCCGTGGTCAGCGAATTCGACAGTGCCGGCC
GTCGAATCCCCGAGAGTGTGGTGCCGCTTCTGCCCATGGTGGATGTAGTCCTCTGGGCAA
AAGAGCAGCCGCAGCCGGTGCGTGTTGATGCACTTCAGAAGCGATTCGGCCTTTCGCGCG
CGACGGCATATCGCTGGCAGCTCGCGCTGCAGGACCTCAACGATCCGGCGGCCGCCAGGC
GGCGGCTTCCCGGCCTGCGGCAGCTGAGCACCGCGATGGGGCGTGAGGTTCCCGTATCGG
GTCATGCGGGGGCGACAGGATGAACATCAGTCCGACCCTCGGTCTGCGCTGTGGCCCTGC
GCTCCGCACCGCTCCGGTTGAGCGAGAGCCGACCGTAGCTCCGGTAGCCGCCGCGATGTC
TGAAAAGAAGCAGCGGCGCAGCGCGCCCCAGCACGCCCTTGCCGGCTACAACACCACCAG
GATCGTCATGGAATTCATGCGCTGGGCAGTCGAGCTCAGCGATTTCCCAACCGTCGAGGC
CATTGTCCGGCACTTCGGCGTGAGCCGCGCCACAGCGTACCGCTGGCGCAACAGCCTGGG
TGAGACATACCGGCTGGAGACGCTGCCGCCCAACGAGCATGAGCTGACCAGGATTGGCAG
CTCCGGTGCTGCGGCACGCGGCAAGCACGGTGCCGGGGAACCCTGATGATCTACTTCGAG
ATGTATCCGGGCGACTACCTCAAGGACACGACCCGACTGTCCCTGACCGACCACGGCGTC
TATTTCAAGCTGATGCTGGCGTACTACTCGGAAGAGCAGGCGCTGCCAGAGAGCCTGGCC
GAGCTGTACATCATCGCCGGCGCAATCACTGCGGCGGACAAGGCTGCGGTCAAGAAGGTC
GCCGAGCGCTACTTCCCCGTGGCAGAAGACGGATTGCGGCACAGCAAGCGCTGCGATGAA
CAAATCGCCAAGGCGCAAGGCCGTATTGCCGAGGGCCAAGGCCGCCGCGATGCCAGAAAG
AGCAATGAAACCGAGCGCCAGGCACGCACCCGAGCACGCAGAACCATGCTGTTCGAAGAC
CTGCGCGCCGTCGGCGTCGTGCCGGGAGGAATGGTCACGATGGCACAGCTGAAGGCGCTC
CACGTCACGCATGTCACGGGCGACGAGCGCGTGACACTCGACCACTTGTCACGCGTGACA
TGTCACGCAGAGTCACGTGTGACAGGTGTTGTGAACACAGGTGTGAACACGGGTACCCAG
ACCCCAGACCCCATTACTACTCCAGATACATCACATCTCACTCAAGGATCTCTGGGAGGC
GTGACCGACGCGGGGCGTGCGTGCTTGCTGATGCGCAAGGCCGGTTGCCATTCCACCAAC
CCGAGCCACCCCGACCTGCTGGCCGCCCTGAAGGAAGGCGTGACGCCGGAGACGCTGGGG
CACACGGTCGCTGAAGGGCTGGCGCGATCGCCACCGGTCACGAACCCGTTCCCTTGGGCA
ATCAAGACCGCCCGCAACCGCCATGCGGCAGGCGCAATGCCCGCAATCCCCAATACCACC
GGAGGCACCAATGCAAGCCATCAGCCAGGTTCTGCCGATCAGGTCACAGAGCAGCGGCGA
CAATTCGAGCAGCGCGCGGGAGTTGGCGGCTTTGGCGGAACGGGCGGCGATGTCATCGAC
GTCGAGTTCGAACCCGTCCACCACTGAGCCTGACCAGCGCGCGGTGAGCATGCTGTGGAC
GGTGTGGGAACGGATGGCCGGCATGTTTCCCGGGAAGTGGGTGCGTGAGAACGGCTCAGC
CCCAGTGAACAACGCGGGCAGCCTGACCACCGCCGGTGAATTGTGGTTCCAGGTGCTGGT
TGGCATCACCCCGCGACAGGTAGCCGACGGTATGGGCAACTGCCTGCGCAGTGCGCTGCA
GTGGCCGCCGAACCCCGGGCAGTTCCGGGCCATGTGCCTGGGCGTGCCGTCGCTGGCAGA
GGTTGATGGCCAGATGCGACCCGGCCAAGCACATAGCGGGTTCACCGTGCTGGTGCGGTC
GAATCTGGACCTGCACGCCTACGCCACGGCCGAGAGCGGCGCGCAGCAGCAGCGCATGTT
GGCCAACGCCTACGACAGGGCGGTGAAGCACGTCATGGACGGCGGCACCGTGCCCGAGGC
GATGGCTGCATTGCCTGCACCCAAGCCAGAGCTGCACGTGGTGCGCAACCGCGACGCCGC
GCGCAGCGCTATGGCGCAGGCCGCGGCGGATCTGGGTTTCGGAGGCACGCATGGAGCCGG
CTGAAATCCGCGCCTACCAGCGGCAGCTGCTGCTGTTCTGCTTGGGCATCCACGGCGAGA
GCACTGCAGCGGAGGCACTGGAACTGATGGGCAACGCCGCGCTCGAGTCAGGCGCGCCGC
GCGAGGTGATGCTGCTGAGCACGGCCGCCGTGGCTGGTCTTTTGCGAGAGCTGGACGGTG
ATGGCCTGGTGCGCAGGTGCGAGAACCGCGACAGCGTCCGCGATGGGCGGCCGGTGGCGA
CGTGGGCTGCGACTGAGGCCGGCCGCGTAGAGCGTGCGCCGGCGCCGCCTTCGGGTCAGC
AGCAGTTGGCCATGCCAATGCTCGCGCCACCATCGGGGCAGCGCACGCGCGGCGGGTTGT
CCATGGAACAGCTGATGGCACTGCTTAACGTCGAATTCGACTGCATGCTCGAGCAGATGG
ACCGCGAGCACCAGGCCGCGCAGCAACGCGCCCGGCAGGAGTTCGACGCATTCCGGCAGC
GAGCAATGCGCGTGTGGAGCGCTATGGAGGCATCTGCCTGATGCCGCCGAAGAAGACATC
CAGCCGTTCCCTGCGCTACGCAACCGTGCAGGACATGCCGGAAGGCATGCGCCGCCTCGT
GCAGGCCAGCGCGCCGGCAGTGGGGCCAGCACCGGCCGCGCCGCGCGCCTACCGCCCGCC
GGCTGCTGTTCAACCCTCCGGCAGCGGAAACGCCGCCGGCAAGGTCGCGCGGGGTAGGCC
CAGGCACGTACCAGGGGAAATGAACAAGACGGAAGAAGCCTATGCCGCGCATCTGGCGTT
GCAGCTGGCCGCCGGCGAGATCGCGTGGTTCCGATTCGAGTCCGTGAAGCTGAAGTTGGC
CGAAAAGACCCACCTCACCATCGACTTCTTCGTGATGACGGCCGCTGGTGACCTGGAGGC
CCACGAGGTGAAGGGCTTCTGGGAGGAAGACGCCCGCGTGAAGGTGAAGGTGGCCGCCGA
GATGTACCCGTTTCGATTCCTGGCAGTCCAGCGCGCCCCAGGCGGCGGCTGGAAAACGGA
GGTGTTCTCTTGAACGCAATGATGATTGGCGGGGTCACTGTGCGCCGCGACGACGTGGGC
AGGTTCTGCCTGAATGACCTTCACCAGGCTGCCGGCGGCGCCAAGCGGCACCAGCCCAGC
GACTGGCAGCGACTGAAGCAGACCGAGGAACTGGTGGCCGAGCTGGTCAACTCCGGTGAT
TCCCGGATTTACCCGGTGCACTCGGTGGCCGGCCGCTACGGCGGCAGCTACGTGGTGCGC
GAACTGGTCTATGCCTACGCCATGTGGATCAGCCCCAGCTTCAGCCTGCAGGTGATCCGC
GCCTATGACGCGCTCACGGCCGGGGCGGCGGCGCCTGACCCGATGCAGGCGCTGACCGAT
CCGGCGACGCTGCGCGCGCTGCTGCTGTCTTACAGCGAGAAGGCCGAGATCCTTGAGGCG
CGCGTGCAGTACCAGGAACCGCAGGTCCGCGCGCTGCTGCGACTGACCCAGGCTGACGGT
GCCTTCAACATCAGCACCGCCGCCAAGATGCTGCAGGTCCAGCCGCGCCAGCTGTTCGCC
TGGCTGTCCGAGCACGGCTGGATCTACCGCCGCGCGGGCAGCAAGAACTGGCTGGCGTAC
CAGAACCGCCTGCAGCAGGGCGTGCTGGTGCACAAGGCGTGCATCCAGCGCACCGACAGT
GAGCAGGAGCGCGTACACGAGCAGGTGCTGGTGACCGCGAAGGGCCTGTCGCGGCTGGCC
GAGAGCATCGACCGCGGGCAGATGACCTGGGCGCAGTCGGACGCGGCCACTGGATTGCAG
CTGGCTGCGGAGGTGGGCTGATGGACGCCATCGATGCACGGGCGCGGGAGCTTCTGGACA
ACGAGCTGCGAAAGCTTGGGTTGCACGAGGACGCGCATCACGTTGGCTGCGGTGCTGACC
TCGACAGGAACGATCAGGCCGCGATCAACGCCATCGCCGCCGCCCTCACGCCGCCCAATG
AACCAGACCAGGCGCTGCTGGTGAGCATGGCGATGCTCGTCTACCACGGGTTCGGCCTGC
TGACGCCAGAACAGAAGCAGTCCCAGCTGCGCGAAATGCGCAAGCTGTGGGACGAAGTCA
TGGGCCGAGGCTTCTACTCGCCCGACAACCGTGAGCGCTACGTCGCCATACTCGCCGCTC
GCCCGGAGGCGCCCTGATGGCCAAGGGAATCCTCACACAACGGGAAGTGGCACCGGTAAA
GGCAGGAACCGCCATGGAAGAGCAGCTGCAGCTGAAGGGCATTGGCCGGCTGCTGGCCGG
CTTCGGGTATCGCTACGGCTCTGAGGTGCAGCTGCACCAGGCTCTATCGACCGTCCTTGA
CCAGGCCGGCCATGCCCACGTGCGCGAGTACCGGCTCGATGCCAGCAACCGCGCGGACTT
CTGGCTCGACGGCCTGGTGATCGAGGTGAAGGTAGCAGGCTCGCTCGCCGACGCCCTGCG
GCAGGTTGGGCGCTACATCAGCCTGCCGCAGGTGCGCGGTGTGCTGCTCGCCACTACCGA
GCGCTGGGGTGAACGCCCGCTCGTGGCCAGGCCGGCTTGGCAGGGGAAACCCTTCAACAT
CATTCGCCTGAAGAGGCAGGCACTTTAATGCAGACGACCTATGGAACCCTTCTGTACAGC
GCCGTCGGCAGTACCTGGCGGGTGATCTGCGAGCCGCAGGTCCGCGCGCGCATGAAGCGC
GTATTTCCCCGGGTGCGCCAGCACGCCGCAGAGCACATCGACCTGTCTGCCACGCCAGAG
AACAGCCGGGAGCTGCAGTGGTTCACCCAGCGATACCCGCTGTCGATGGATGCCGACACG
CAGCGCGCGCTGCAGCAACTGGCCGACGAGCATGTGGACATGGAGCGCAGCCTGGGCGAA
CTGCTGGCCGGCCGTGTTCAGATTCCAGAGTTCACCTTGGCCAAGCCGCCGCGGGAGTAC
CAGCGGGTGGCGGGGGCGCAGCTGTCCATCCGCGGCGGCCTGCTGCTGGCCGACGATCTT
GGCCTCGGCAAGACGGTCACCGGCATCTGCCCGATGGCCGCGCCGGGCAACCTGCCGGCC
GTGGTGGTGTACCCGGCGGCGCTGCCGAACCACTGGCCGGAGAAGCTAGCCGAATTTGCA
CCGCAGCTGCGCGTGCACCACATCAGGAAGAGCGCGCCGTACCCGCTCGTGCGCCAGCCG
AAGCAGAGGATCAAGGACCTGTGGGACACGCTGCCGGACGTGATCTTGGTCAGCTACCAC
AAGCTCCGGGGCTGGGCCGAGACGCTGGGGGAGATCGCGCAGTACGTGGTGTTCGAGGAA
TGCCAGCAGCTGCGCAGCCCGGACAGCAGCATCCACAGCGCTTGCCGGCATCTGGCCAGC
CGTGCGCGGCTCCGCATGGGCCTTACCGCTACCCCCATCTACAACTACGGCTGCGAGTTC
TTCCATGTGGTCGACCCGCTGCTGCCGGGCTGCCTGGGCACCTATGACGAGTTCCTGCGG
GAATGGTGCATCTCCGCGCCCGGGGAGAAGGCCAAGCTGCAGGACGCAGAGCAGTTCGGC
CAGTACCTGCGGCGACAGGGGATCATGCTGCGCCGCACCCGCAAGGAAGTGGGGCGTGAG
CTACCGGCGCTGTCGAAGATCCCGCACGAGGTGGAATCTGACGCCAAAGCACTGGACGCC
ATCACCGGCGACGCCGCGGCGTTGGCGCGGATCATCCTGCGGGCCAACGAGCAGTACCGC
GGCGAGAAGATGCAGGCCGCCGGCGAGTTCGACCGGTTGCTGCGGCAGGCGACCGGCGTG
GCCAAGGCGCCCTACGTGGCCGAGTTCGTCAGGCTGCTGCTGGAGAGCGGCCAGAAGGTG
CTGCTGTTCGGTTGGCACCGGGAGGTTTACAGCATCTGGCAGGAGAAGCTCGCTGCGTAC
AACCCCGTCATGTACACCGGCAGCGAGTCGCCGAGCCAGAAGCAGGCAGCGAAAGATGCA
TTCATCACCGGCGATAGCCAGGTGATGCTGATCAGCCTCCGCTCGGGTGCGGGCATCGAC
GGGCTGCAGCACGTATGCAGCACCGTGGTGTTCGGCGAACTGGACTGGTCGCCAGGTGTC
CACGAGCAGTGCATCGGCCGTGTCCACCGCGACGGGCAGACCGAGCCGGTTATGGCGTAC
TTCCTGCTCTCCGACAGCGGCAGCGACCCGATCGTGTCGGACGTGCTCGGGGTGAAGCGG
GAGCAGATCGAAGGTGTGCGCAGCCCGGGGGAACACCTGGTGGAGCGCCTGGACGTAGGC
GAGAACCAGTTGCGCGCGCTGGCCCAGCAATTCCTTCAACAGCAGGGCGTAGCCCTGGAA
ACAACGAACGTGACAACCATGGAGACTCCCCGATGATCCCGAAATTCCCGAGCCTGGATG
AGGCAAGCCACCACCTGTACCTGGAGGGGAGGGAAGGCCCTATCAGGTGTCAGGTCGACG
GCAGCGTGTGGGACGTCTGGCAGGACGGCCGGTCCCGCTGGGTCAGCAACTGCGAGGTGG
CCTGATGTCGGCAGTAGCCGCGCCCGCGGCGGCCCTGACGCCGTGCGGCAACTGCGGCAG
CGACGAAGTGCGCATGCGCGCGCGGGGCAGCGCCAGCAGCCGGCGCACCGCGCAGGTCGT
GTGCGCGCGCTGCAGCGCCCAGAGTGAGCTGTGCGTCGGCGCAGATGCGGAAGCTCAGGC
GGCCAAGGCGTGGGGACAAAAACACCACGCGCCTCCGGCGCCGCCAGCAACGAGGGTGGT
GCGCGACCGTGTACCGGTGCCAGAAACCACCCTGCAGCGTGACCCGCTCGAACTGATCGC
CCGCATGCTGGTCGGCGGAAGTTTCCGCGAGCCATCGAACGGCCGGTCGTCCATACGGCC
ATTGACGTCCGCCGATATTGCAGGTGCCGTCGGGCTGATGCGGGATCCAGTTGCCAAGCA
GGCTGCTGTAGCGGTTGCGCTGCGGGGGCAGGGCGTGTCCTTAGCCTCGCTCGGGCGGAT
GCTGGCCAGGCGTGTGATGCGACAGATCCAATGGGATCGGTCGCAGGGCTCAGGGCCCGT
GCTTCGAATGGATGAGCCGGCAGACCGATGGCGGATGCGTCTGGTTCTGCAGGACGCCGT
GAATGACCTGGTGTGGCCGGAAAGGAAGGTCTCGGCGCAAGTTGCGGCAAAGTCGGCCAA
GATGCGGAAAAGCGCGTATCTCCGGGTCTACGCTATAGCCACTACATCAGTGCGGCAGGC
CCTTGAGGAGGGCCGGCGTGAGTTCAGCTCAAGGCTCTTCTTCGAAGGAAATCGAGGCGG
TTGACCGAGCTGGATAGTGCCCCCATTCTTGCCTAAATAGAAAGGGGGCAAGGATGAGCA
GGGCGTGGATTGGGCGTGCTGTGGGTCGCGTAAAAGGCCTGCCGTGGGTGGGGATCGTAA
TAAGCGTCGTCTGTCTGGCGCTGATCGTGCTGAGGAATTTATACCCCAGTGTCTTCCAGA
TGGACGCAATTTCGATTGGATTGCTGGTTGTCGCAGTCGCGCCCTGGATAAGATCGGCTA
TCAAGTCGATTGAGGTGGCTGGAGTAGGCAAAATCGAACTTAATGATGTCGAGAAGGCGG
CAAAGAAGGTTGAGGAATCAAATCTGCCTGGGCCTGATGACGCTGGCGTTGAGTTCTCGG
CCGAAGCGTCAGTTTTGGAGCTGCCAACGGCCACCGCACCACATGAAGGAAATGAACCTG
CAAAGGTGGTCTCCCCTAGCGCATCTCAGCATGCTGTAACTCCGATTGCCGATGCCTACA
TGGCGCACCCGTCTAGCTCCCAATGGGAGGCAACAAAGCAAGTCATAGGCAGCAGTAAGG
GATTGCGTCCGCTAGTCGAGCTAGCAGCGCTAGAGTCGAGTACAGCTGTGTTGTCTAGTG
ACGCCAGGACCCAAGTGCAACTTGTCTCTTTGCGAGAAATGCTGCTTAACTGCCTGCGTT
ACTTGTGCCAACTGAGAGGAATTCCTTCAATGGGGCTCCCAACTACCGGCATGATTGACC
GCCTAAAAGCGAAGTCAGTTCTGACGCGCAGCCAAGGAGATGGCGTTCTCGCGGCCGTGG
AAATGGTGAATGAAGTGGTGCACACACCTGCGACCGCGGAAGCCGCTCAGAGGACTCTTG
ATGTGGCAAAGGATGTTGTCCGATCACTGGACTACATCATTCGAAAGACTGAGATCGAGC
GGCTCATCGCAGATAGGGCCGGTTTTGGCGCAAGCGTATAGACGATTCGCACAAATAACT
GCGTACCCGCCGCTAAGGAACATTACCGCAGTCGCCGCGAAACTTACCGCATTCGCGCGA
ATGCGGTAAGGAACCTTACCGCAGTTGCAGCGGGAACCGGGATTGTTGTCAAATCGATAC
CGTGGGCGAGATTCCGATCCGTTCCACTCAACGGCCGCAGGCCTGGACTCGGGAGGTCCA
GTCACCTGCGGTTCGTCGTTTCTGGGGCGGGTTGCCAGATGGGCGCTGGGCCGGACTGTA
AATCCGGCGTCTGTGACTCGCGTGGTTCGACTCCACGTCGCCCCACCATTAAACAGAGCG
GCGCCTGGATGCCTGCAAGCACCCAGGCGCCGCCGCAGTACACGCGTTTCGCCCGCGTGC
CATTGGCTTAAGCCCTGCCGCTCTCCGGAGAGCGCGCGCAGTTTGCTTAACGAATGTCGC
ACAGGTTGAGACTTGAAGACAAAGACATTGTTCCCCTGGCCGGGCGGTAAGACACGCCTG
GCGAAGCACCTGCTGCCGCTGATCAACGAGCGGCCCCATACCTGCTACGTCGAAGCCTTT
GCTGGCAGCGCCGCCATGCTGTTCGAGCGTGCACCGGCCAAGATTGAAGTTCTAAACGAC
ACGCACGGAGAGCTGGTGAGGCTGTACCGAGTGGTCGCCAACCACCTGGACGAGTTCGTT
CGGCACTTCCGGTGGTCGCTGACCAGCCGGGAAATGTACCGGTGGGCCCAACTGCAGCAC
GTAGACACGCTTACCGACATCCAGCGTGCCGCGCGGTTCTACTACCTGCAGAAGCTGAGC
TTCGGTGGAAAGGTGGACGGGCAGTCGCTGGGCGTTGGCCCGACGGCGGCAAAACGCATC
AATCTGCTCCGGTTGGAACAGGATCTGAGTGATGCGCACCTCCGACTGCAGGGGGTGGTG
ATCGAACAATTGACTTGGCAGCGGTGCATCGAGAAGTACGATCGGCCCGAAACGTTGTTC
CTGCTCGACCCTCCGTATTGGGAGACCACGGGCTATGGAAGCGAGTTCGACATGGATCAG
TACGAGCTGTTGGCAGAAACCATGAGCCGGCTCAAAGGCCGGGCAATCCTGACCATCAAC
GACCACCCGGCCATGCGCGCGCTGTTCGATCGCTTCAGTCGGGTCAGCGTGCCCATCCGC
TACACCGTCGGTGGTGGCCAAGGCGTTGCGCGGAGCGAGCTCATCTATACAACCTAGCTA
GGCATCGGGTCTGGCTGGGTACCGTGCTCCGCCTACGCGGCGGGGCTGAACCTCTGCAGG
AACCGAAATGACGCAGATCACTCCCCAACAGGCTGGCGGCGTGAACGTCGTGGCCTTTCT
CGACATGCTGGCCTGGTCCGAAGGGACGGACAACGGCAGGCAGCCCACGAACGACCGCGG
CTACGACGTGCTGGTCGGTGGTGGCTTGTTCCGGGGCTACGCCGACCATCCTCGTGTGCT
GGTGGACCTGCCGAAGCTCAAGATCCAGTCAACCGCAGCCGGCCGGTACCAGCTGCTGCG
CCGCTACTACGACGCGTACAAGAAGACGCTCGGCCTCAAGGACTTTTCGCCCTTGAGCCA
GGATCTGATCGCGCTGCAGCAGATCCGTGAGCGCCGCGCGCTGCCGCTGATCCAGGCGGG
CAAGATCCGGGAAGCCATCAAGGCGGTCAGCAATATCTGGGCCAGCCTGCCGGGCGCTGG
TTACGGCCAGCATGAACACAAGATCGCCGACCTGTTGGCCGTGTACCGCAAGGCCGGCGG
GACGGTGGTGCCGTGACTGAGCCCGTGAGCACACTGAAAACCATCGTCGGGACGTTCACC
GCGGCTGTTGTGGCGCCAGCGACAGCCGACGCGCTGCGGGAGGCCGAACGGGTGATCCTT
GGCGTACCGCAGTCCGTGCTGCTGGTTGCCATGGCGGGAGCGCTGATCGGTGTCCTGCTG
CTGCCGGAGAAGGACGCGGAGCGGGTGGCAGCTGACGCCAGCCGCCGACGCGGCCACCGT
CTCCTGCAGACCGCAGCGCGGTGGGCTGCCCTGGCAGTAGCTGTCCTGGCCTACGCCATC
GTGGCCGCATGGGTCATCGCCGTTGCGGCTTCCATCTGGCCTGCACTGGCGGGCGCTCCG
CAGCTGCCGCTGGCCGGTCTGTCCGGCGTCCTGATCCGCCGGCTGCTGCCGGGTTACGTG
CGCATGGTGGAGCGAGCCACCGGCGCCATCGGAGGCGACAAGCCATGAGCGTACTGATTC
GTTTCTTTCGCGCGCTGTGGGCGGTGATCGTAGGCGCCGCTGCCGACGCGCTGCAGTGGC
TGAGCAAGCCCGGCAGCAAGATCAAGCTGGTGTGCGCGGTCCTGGCCTTCGGCTGCATGG
TGTCCGGGCTTACTGCCTGGGAGAAGGAACAGAAGATCCGCGACCTGAGCGCCCAGGTGA
TCAAGGTGCGTGCCGACTGGCAGGCCGATGCCGCCCGCCTGCAGGCCGACGTGGACAGCC
GCGATCAGCGCCTGGCCGAGGTCGCCGCCGCGCTGAGGGCGGAAGCCGAGAAGCTGCAAG
CCCTCCGGGACGAGAGCGCTGAGGCACTGCGGGCCTTGGCGGGAAAGGTCGAGGCTTCCG
AGAAGGAGGCTTCCACCTGGCGCGGTCGCTATGAGCAACGGCCCGACACCTGCAAGGCAG
CACTGGAGCTGCTCGATTCCGCCTGCCCGGCACTGAAGGGGTACTGACATGCGTGTCCTC
GTGGTTACTACCGCTGCGCTGCTGGCAGCATGCCAAGCCGCACCTACCAAGCCGAACGCG
CCACCGGCAGCCGTCATAACCGTCCCGGTGGCCACCTACGTGCCGATCGACGCCCAGCTG
CGCAAGCGCTGCAAGTGGGTGAAGGAGGCGGCGCCGTCTGCCGTGTTCGAGGTGAGCAAC
GGCCGGAAGCGTTGCCTGCTGCAGTACGAGGCGCAGTTCGACACGATCGACCAAGTGCAA
GGCAAGCCTGTGCCGGATGCCGGGAGTTGACCAAAGCGCGGCCCGGGCATCTAGAGTTCG
TGAAACATGCCGTGGAACCGGAGATTGGCCCTTCACAAGCCTGTTTGTTAGCTGTGGATA
ACTCGCCGGGGCCCCTGAGTTATCCACAGTCCACCGGGGGGAATTCGGACCCCGGTCAAA
GACAGTTTTTCGGCCTCTATGGTGCTCCACCACAGGGCACGGTTTTGGCGGGTTTTCCCG
GGAGAAACCCAATTTTCATAGCTGAATAGGTTGCGCATCGGGTAGCACATGGCCGACATC
CACGAATTCACCAAGGGCTGGTCCGTGGCCAGGCTGGCGGATGAGTTCGGAATGGACCGC
CGAACGGCCAGTAAGCGGCTGAAGGAGGCCGGCGTCCCGCCGCTGACCAAGCGCGCTGGG
CACGATGTCTATCGCCTGGCCGATGCAGCACCGGCGTTGGTGAATCCGGGTGCCGCGGCA
TTCGGCCCGGAGGGCGTGGTCGATCCGCGCGATCTGCCGCCGATGGAGCGCCGCGCCTAC
TACCAGTCGGAGAACGAGCGCCTGAAGGTCGAGTCGACCATCGGTCAGCTGGTGCCGGCC
GCAGAGGTCGAGGCCGACTACGCCGAGCTGGTGAAGAAGGTCGTGCAGTTCTTCGACACG
CTGCCTGACGTGCTCGAGCGTAAGGCCGGGCTCACGCCGGAGCAGGTGGTCAAGGTGCAG
GACGAGTGCGATCGCGTCCGGCAATCCATGTACGAGGGCATCACCGATGACGACGTACGC
GACAGCGCGTAGCGTGCGCCAAGGCGTTGCCGAGATGATCCGGCCGCCGCGCCGCATCAG
GGTGAGCGAGGGAGCGCGCGTGCTGCAGGTGGCCAATGCCGCCGGGGCCGCCGGATCTTG
GGATCCGGACACGACGCCCTACATGGTCGAGCCGCTGGACACGACCGGTAGCCGCCACTA
CGAGGCGGTGGTGTTCGTAGGGCCGGCCCGGTCGGGCAAGACCATCTCGCTGATCGACGC
GCGCTTGGCCTACCTGATCACCTGCAACCCGGCCGACGCTATGGTTGTGCAGATGTCCAA
GGATGCGGCCGAGGACTACAGCAAGACCCGTATCGCCCGCAGCATCGCCGCCAGCCCGGA
GCTGCGCTCCCGGCTAAGCCCGCGTGCCCACGACGACAACATCCTGCTGAAGTTCTTCCG
GTCGGGAATGTCGCTGCGCATGGGCTGGCCGTCGGTGTCGGTGCTGTCGGGCAAGGACAT
CCACGACGTCCTGATGACGGACGTGGACAACTACACCGGCGACCTGACTATCGACGAGTG
CTTCGGCCTTGGCCTGAAGCGCACGCAGACCTACATGTCCGCCGGCATGGTGGTGGCCGA
ATCGAGCCCGGCAACGGACTACGCCGACGGTGCGTGGAAGCCTCTGCACCCACACCAAGG
CCCGCCGGCGGCCGGCATCGCGGCGCTGTACGCGCGCGGCGACCGCCGACGCTGGTACTG
GCCATGCCCGGAATGCGGCGAGCGGTTTCAGGCAGCACCAGGCTATGACGGCTTCGCGTT
ACCGCCTATGGAGGAACTGCTCGAACGGGTCGTGCTGGACGACGTGCAGAAGATGGCGCG
GCACTACTCGCTGCTGCACTGTCCGCACTGCGGTGTGGGCCTGCAGCACCGGTGGAAGGA
CGGGATGAATCGCAGCGGCGTGTGGGCTGCGGAGGGCCAGGTCGTGCACGCCGACGGAAC
GGTCACCGGTGAAAGGCCGGAAGCGCGCATCGCCAGCTACTGGCTGGGTGGTGTTGCAGC
CGCCTACCAGTCCTGGGAATCGCTGATCGAGCGCTACTTCCAGGCACTGCGGACGTTCGC
CACCACCGGTGAAGAGCGGCCGCTGAAGACCACGCACAACGTCGACGGCGCGATCAACTA
CGTGCCGATGGCAGCGCGCTCTGCCAGTGATCCGAACGAGATGCAGGAGCGCGCCGAGGT
CTGGCCTGCGGGTGCTGTGCCGGCGGGCGTGCGTTTCCTGCTCGGTGAGGTCGACGTCCA
GGCCAACCGGTTCGTCGTGCTGGTGCTGGGCTTTGGCATCGGAGAATCCGGGCAACTGGA
GCGCTGGGTGGTCGATTCCTTCACCCTGCGCACCTCCAAGCGGGAGGACGGTTCGGGCGG
CTTCCTGCCACTGGACCCGCCGAAGTACCTGGAAGACTGGGAACGCCTGGTCGAAAAGGT
CATCAGCCGGCGCTACCCGCTGGACGATGCCACCGGCCGCAGCATGCCGGTGCATGCAGT
GGGTATCGACTGGGGCGGCAAGTCGGGCACCTCGGTGCGCGCGCTGGAGTTCTGGCGTTC
GCTCAAGGCCAGGAAGCTGCACGCCAGGGTCAGGCTGATCAAGGGCGACGCGCGCCGCGA
GGGTGGGCTGTTCCGGGAGACCTTCCCGGACAGCAGCAAGCGCCGGGACCGCAAATCAGG
GTCGAAAGGCGATGTGCCGCAGCTGCTGCTCAACGTGGACCGACTGAAGGACACGGTGGA
CGCCAACATCAAGCGGGCCGAGCCCGGGCCGGGCTACTACCACTTTCCCGACTGGCTACC
CGAGGCGTTCTACGCGGAGCTGACGGCCGAGTCGAGGACGGCCCGAGGCTGGGAAAACTT
GGCCAAGCGCCGCAACGAAGCCTTCGACCTGTGCGGCTATGCCGAAGGCATGGCGCTGTG
GCTGAAGGTTCCGGCCATCAACTGGACCGCGCCGCCGGCATGGGCCGCGCCGTGGGACGA
CAACCCAGACGTGAGGGCAGACGACGTCGCGCCGGCGCCAACGCCGCGCACGCGAACCCG
CCGCGTCATCCGAAGCAAGTACCTGGGACGCTGATATGGCATTTACCAAAGAACAGGTCG
CGAAGCTGGAGGCAGCTATCTCGGCGGGCGTCCTGAGCGTCCGCTACGCCGACCGAACTG
TGACCTACCAAAGCCTGGACTCGATGCGGCGGCTGCTGAAGCAGATGCGGGACGAGATTG
GCCAAGCATCAGGCGCGCCACGGCGTCGCCGCATCGTGCGCCTCTACCAGTCGGGGACCG
GAAATGTCTGATATCGCCGAAGGCCCTTACCGCGCCGCCGGCAATGGTCGGCGCCTGCGC
ACTTTCCGGCCGACCTCGCTCGGGCCCAATGCCGCATTGACGGGCCTGTCCACATTGCTG
GCCCGGGCACGGCATCTGGCCCGCAATGACCCTTGGATGGTCAGTGCGCTCAACAAGAGC
GTATCCAACGGCATCGCCACGGGCATCCAGGCAAAGCCAGTTTGGGGGTCGAAGGAGCAC
AAGAAGAAGCTCACCAAGCTGTGGACCCGCTGGGGCAAGTACGCTGATGCAGACGGCGTG
CTGGGCTGGGAGGGCCTGCAGGCGCTGTCCTGGCGCGAGTGGAACGAAGCCGGCGAGGTG
TTCGCCCGGCTCCGCTACCGGCGGCCCGAGGACGGCTTGCCGGTGCCGCTGCAGGTGCAG
CTGATCGAATCGGAGCAGTGCCCGCAGCACTACAACGGCGTGGCCAGCAACGGAAACGCG
ATTCGACAAGGCATTGAGGTCGATCGCATCGGGCGCCGCGTGGCCTACTGGATGTACCGG
GAACATCCCGGGGATCTGCAGCAGACCGTCAACGGCAACGAGTTGGTGCGTGTGCCTGCG
GAGCAGGTGCTGCACCTCTTCCGGCCCAGCCGCGCCGGTGCGATGCGGGGCGTACCACGC
TCCGCTCCGGCTCTGCTGCGCATGTTCAACCTGGACCGCCTCGATGACGCGGTGCTGGAA
CGGCAGGCGCTGGCAAACCTGTTCGCAGGCTTCATCACATCAGATGCCAGCGCTGATGGC
GACGAGGGCGATGCCGTCGGAGATCTGATCACCGGTGAGGACGTCGATGGAATGGCGATC
GGTGGCCTGGAACCCGGCACGCTGCAGGAGCTGCCACCGGGTCGGAAAATCGACTTCGCC
AATCCGCCCAGTGCCGGCTCTGACTATGCGGAGTTCCTGCGTGGTCACCTGCTGGCGATC
TGCGCCAGCCAGGACGTGCCCTACGAGGTGCTCACCGGCGACCTGCGCAACGTCTCCGAC
CGCGCGCTGCGCCTGATCCTCAACGAGTTCCGCCGTGTCATCGAGCAGGACCAGTGGCTC
TACATGATCCCCATGTTCTGCCAGAAGGTTCGCGACGCCTTCATTGATCAAGCGGTGCTG
GCCGGCCTGCTGAAGGTGCCACGGTATGCGGCCCTTCGCGACGACGTGACCGAGACCCTG
TGGGTGCCCGAGGGTTGGCCGTGGAGCCACCCGGTGCAGGACGTGACGTCCGAACTCAAG
GCTGTGCGGGCGGGCTTCAAATCACGCAGCAAGGTGGTGCTGGGCGCTGGCGAGGATCCC
GAACAGGTCGACGCTGAGCAGGCGCTGGACAACGAGCGCGCAGACGCGGCCGGGCTTCGC
TACGACAGCGACCCGAGGCGTACGAACGCCTCCGGTGCCCGGCAGGACGACAAACCCGGT
GCCCCTGGCGCCAACAACGATGAAGGGAATGAAGATGACGAGTAAGCCTGGCCTCTTGGC
CCGAATGCTGGGTCGTGGCAGCCGTGCGCCTGTGGTGGCCTCGCTCGCGGCCGCGGTCCT
CAATCAGCCCTTGCTGGTGCAGCCGACCATCGGCGAGGCACTGGTGGGCGGCTATCTGGA
AGGGAAGGTCACCAGCGACGACAGCGTGCTGAAGGCCGACCGCTTCGAAGTGTCCGGCGC
CGACGGGCAGCCGGTGGGCGTCGCCCAGAAACTGATCGGTGTGATCAACCTGTCCGGTGC
AATGGTCAACCGGCCGATGCCCGGCGCCAGCGGCCCAGGTCCGGTGAGCTACGCCGCGGT
GCGCGACTTCTTCGATGAACTGCTCAACGATGATGCAGTGACCTCCATCATCCTGCGGCT
GGACACGCCGGGCGGCATGGCGTCTGGCTGCTTTGACCTGGTCGACCACATCTTCGAGGC
GCGTGGCAGGAAGCCGATGTATGCACTGGTCGATGACCACGCGTACTCCGCCGGATTCGC
CCTCGCTTCGGCGTGCGACGAGATCTGGGTCAGCCGCACCGGCGGCGTCGGGTCGGTGGG
CGTGGTCCGCTTCCACCATGACTGGAGTGGCAACAACGCACAGATCGGCCTGAAGGTCAC
CCCGCTTTTCGCAGGTGCCCGCAAGGTCGACTTCAACCCCAACTTCCCCCTCAGCGAGGA
AGCGCACGCAGAGGCAATGGCGGATCTGGAGGACATGTACACGCTGTTCGTCGATACCGT
GGCGCGCAACCTCGACATGCAAGCCGAAGCGGTGCGCGCCACCGAGGCGGCCTGCTACCG
CGGCCAGGCCGCTGTGGCGGTGGGTTTTGCTACCCGGCTCGGCACCTGGCACGACCTGAT
CGCGCACCTCGGCGCGGCCGAAGCGGCACCGCCGCCCGCGCCGGGCGGCCCGGATCCGGA
CGACGAGCCGGAGGCAGCGGCAACGCCGTTGGTACCCGAGGCCGCACTCGCGCCGCCGGC
AGCCGTCTTGGAGAACCCGGCAGCCGCGCTGGCTGCCGCGGTCGCTTCCAGCGATCTACC
GCCGGCGCTCGCTGTGGCATTGCTGCGTCGCCCGATGCAGCAGGGTGAGCAGGCGGCAAG
CGCGATCGAGTACGCGACCGCAGTCCAGGATGCATGCGCGGCTGCACTGCGTGGCGATGA
CACGATCGCGGCCAGCTTCATCGAGAAGAACACCGACCTCGACACGGTGCGTGCACAGCT
GTTGTCGATGAAGGCGGAAGAGGGCCGGAGTACTCAGGTCGTCACCGCACACCCGGCCTC
CATGGCCGATCAACGAGCCGCCGAAATGAAGGCGCAGCTGAACCCCAACAACATCTACAA
GAACCGAGGTAACTGACGATGGAAATCTCTCTGGCCGGCACCCGCACCGGCGAATTCCTG
CTGTCCGAAGCAGGCGGCGAGCGCAGCCGCGAACTGATCCGTCTGCCGGCCGGGCAGGGC
ATGCTGTCCGCCGGCACCCTGCTCAAGGCCGACAATACCGTGGCCGCCAACGGTGCCGAT
GCAGTGAAGGTGCTCTACGGCCCGGTGGATACCGGTGCGAACGCTGGCGAGCTGCCGGTG
AAGGGCGCAGCGATCGCACGCGATGCAGAGGTCTTTGGCGAAAAGCTGGTCTGGGCTGAT
GGCGTTACCGACGATCAGAAGTTGCTGGCCGCGCTGAGCCTGGCCGAGTCGGGAATCATC
ACCCGCTGGACCCAGCAGCCGATCGCGTCGAACGCAGCCGATCACCTGGTGTTCGTGTCC
GAACCGCTGACCGGCACCGCCGGGGTTGCGCTGGGCCCGATCGTGGTACACGTCAAGGAC
GTCTTTGGTGCCCTGGTCACCGGCAGCACCGTCAGCGCCACTCTGGCCAAGGCCAGCGGC
ACCGGAAACCTGGCCGGCGGCGGTGCGAAGGCAGCCGTGGGCGGCGTCATCACCTGGGAT
GCCGCGACGCTGAGCGCAGCGGGCGACTACACCCTCAAGGTGACGGCCACCGACCTGGGC
GAAGCCATCAGCGACACCATCACCATCGCAGCCGCTGCCGGCGGCTGACCGCCGAGCAGC
TCCCTCTTCACCCGCTGACCCCTGGCCCCGCTTTGGCGGGGCCTTTTCGTATCCCATTCC
AAGAGAGAAATCACCATGGATCTGCAGACCCTTCTGGCTCTGGGCGTGCTGAGCTTCGAC
GCCCTGAACGCCTACATCAACAACCTGCCGCGCATCTCCACGCGGCTGGCCGACATGCGC
CTGTTCCAGGAAGATGGCCTGGTCGGCACCACCATCGTCAAGGTGGGTATCAAGGGCACC
AAGCTGGTGCTGGTCCCGAACGTTCCGCGCGGTGCGCCCGGCCAGCCCAAGGGGCTGGAG
CGTGGCAAGGTGAAGCTGCTGGAAACCACCCACCTGCCGCAGAACTCGACGGTCATGGCT
GACCAGCTGCTGGGCGTTTATGACCCGGCCGACCCGGAAGGCGCCAACGTTGCCGCCGTG
GTCAACGCGCTGCAGGCGGTGCACAAGCGCGACCTGGACTTCACCATCGAATACCACCGT
ATGGGCGCGCTGCAGGGCAAGCTGCTCGATGCTGACGGCTCGGTGATCATCGACTTCTAC
GAAGAATTCGGTGTCAGCCAGACCGTCATCGGCATGGAGCTGAACAAGGACGCCACCAAG
GTCCGCGCCAAGTGCATGGCCATCAAGCGCGCAATCGAGGAAAAGCTGGGTGGCATTCCG
TACACCGGCATCCATGTGTTCTGCAGCGCCGGCTTCTTCGATGCCCTGACCGACCACCCC
GACGTCCAGAAGGCCTACGAGCGCTGGCAGGACGGTGCCGCGCTGCGCGATGACGTCCGC
AAGGGCTTCGTGTTCGGTGATATCACCTTCGAAGAGCTGCAGGGCAATACCGGCGGCGAT
CTGGCCCTGGCCGATGGCGAAGCGATCGCCTTCCCGCTGGGTGTGCCGGACATGTTCCTG
ACCCGCTTCGCGCCGGCGGACTACCTGGAGACGGTGCGCGGCATCGGCCTGCCGTACTAC
ACCAAGACCGCCCCGATGCGCATGAACAAGGGCATCCAGCTGGAAAGCCAGTCCAACCCG
CTCAACCTCAACACCCGACCGGACGCGGTGATCCGCCTGAAGGCCGGCGCGAAGTAAGCC
AACAGTGCCTGGCCCGCTCCGGCGGGCCAGGCAGGAGGGTGTATGGCCCAGATCAGGATC
GGGGTCGACCCCGACAACGTCTTCGGGCGACAACTGACCGAGCTGGAGCAGTCCCAGCTG
CCCTACGCTGCATCGCAGGCCGCCAACAAGGTGGCCTACGAGATCCGCGAGCGCTGGAAG
CGCCAGGCTCCGCGGGTGTTCGACCGGCCGACGCCGCTGACCGTCAACGCAGCGATGTAC
CGCAAGGCCACCAAGGCCCAGCCGTACGCCGAAATCTATCTCCGGGACGAGGCCTTTAAG
GGCACGCCGCCGGCGAAGTACCTGCTTGCCGAGGTTGATGGTGGTCAGCGCCGCCGGAAG
GGCTTCGAGCGGCTGCTGCAGAGCCGAGGTCTGCTGTCGCCGACGCAGTTTGCGGTGATG
GGGCGGGGCGCTCAGGCGAACCAGTACGGCAACGTTCCGGCCGGTCAGGTGACCAAGATC
CTGTCGCAGCTGGGCGCCCAGCAGGATCGGTACCAGAACGAGACCAGCGTCAGCCGTAAG
CGGCGACGGGGCAAAGGCAACAACCGTGATGGCGAGTACTTCGTGATCACCAAGCGCCGC
GGCGTGCTGCGCCCGGGCATCTATGAGCGAATCGGACGCGGATCGGGTGTCCGATCCATC
TTCATCTTCACCAACACCGCCGCCTACACGCCGCGCTACGACATCTTCGGCATGGCCGAG
GACACCTGGAAGCGGCTGATGCCGTTCTTCCTGAAGCGCGAGCTGGAAAAGGCCATGGAA
ACCGCGAGGCCCCTGCCTTGAACCAGAAAGCCTTCATGCAGGCCTTCGACGCACTCGCGT
TCGATGCCTTCCGCGCAGCCGGCGTCGCCGATGCTGCCCACTACAAAGATCCGGGCGGCA
CGGTTGAGGTGCCGTGCACAGTGCTGCTGGACGAGGCCGTGGAGCAGTTCACGCCCGACG
ATGTGGCGCCCATCGCGACTACGGTTGATCGGGTGACGCTCCAGTTGGCCGAAATCAACC
CTCGCGCGGGCGGTGTGGTGCGGATTGAGGGCACCGGCCGCCGGCTCAAACTGGTCCAGA
AGATCCACGCCGACGAATCGACGGCGGTGTGGGAGGTGGCCAATGTTTGATCGCACCCCC
AGCCCGCGGAAGCAGCTGCTGCAGGCGATGGGCAAGACGCTGCAGCTGATCAGTACCGAC
AACGGCTACCTGACCGATGCCGGTGCCGGTTGGACACTGGAGCCGAAGCCCGGTGATCAG
GACACGCAGACTGTGCTGACGGCCGTGATCGAGAAGCAGCAGCGGGCGGAGAGCCCCTCG
AAAGTCAACACGCACCGGCTTACCACCGTCAGCGTCATCGCCAAGGTTCCCACCGACACC
GAGGGATACCAGCAGGCGCTGGATGACCTGGTGACCGATATCGAGGCGGCCATGGATAGC
CGGTGCGTAGCTCGCAACTTCCCCGACGGCATCCAGGTGCCGGTGTACGTCGGAATGGAA
CCGCTGATGCCGGAGAAGGCCAGCGCCGGCTGGGTCGGCGTGCTGATCACCTACCAGACC
CACATCCCCAAGAAATAACCCGCCGCACAGCGGCAACCCAACTGGAGAGCCATCATGGCC
GAAGACTACAGCTACCTGGGCGCAGGAATCGTCCTGATCCGTGAGTGGAACACCGCTGAT
CCGTTCTTGGAGATCGGCAATATCTCAGCCTATACCGTGGCGCCGCAGACCAATACCATC
GAGCTGGCCGACTACCAGAACCCCGGCGGCGGCACGGCCAACCGTGTCGATCGCGTGACC
GGCTACAACCTCAATTACACGTTCCACGACTTCAACCCGGAGAACTTCGCCCGGGCAACT
CGCGGCAAGGCCAGCAGCATCGCCGCGGGTACCGTCACCGATGAGCCGGTGCTGGCCGTG
CCGGGCAGCTTTGCGCCACTGTCGCGCCTGGCCACGGAGGTGACCGCCGTGAAGCCAGCA
ACCGGAACCACCGCCTACGAGGCCGGGAAGGACTATCGTTTCGAGCGCGGCATGCTGTTC
ATCCCGGTAGGATCTGCGATTGCAGCACCGTCCGCGGTCGGCACCCCGAACATCAAGGTC
ACCTACAAGAACGCGGACCTGGGCCACGTTGAAGCTGCGGTCACCTCGCAGAAGTTCTAC
GAGATGCAGTTCTACGGTGCCAACGAGGCACGCGGCGGCAAGTTGGTCCGCCTGGTAGCG
CACAAGGTGGCCGGCGGCGTCATCGAGAGCATGGGCCTGATCGGCAATGAGTTCGGCGCG
GGAAGCGTGCCCGGCGCGCTGCTCAAGGACTCGTCGAAGGCCACGGGCAACGACAAGTCG
GCCTACTTCTACTGGCAGCAGGAGAAGTAAGCCGTGGCCGATGATGACGTGATCGCCCCG
CCGACGCGCACGGTTCTTGTACGTGGCGAGAAGGTGGTTGTGGGTCCCCTGCGCCTGGAA
CAGATCGGTCCGTTCATCACGGCCAGCCGCACCATCATCGCCCGAGTGGCGATGATGGCC
GGTGTGGTCGAGGGCGCCGATCGTGCTGCCGTCGGTGCCATCCTGCTCGACCTGCTCGAG
CAGGACAGCAACGAGATCGCCGCGGCGTTGGGGGTGGCAATCGGACGCGAGGCGGAATGG
GTTGCGGGGGCAACGCTGGACGAGATCGCTGACTTGCTGGAGGCGGTTGTCGGGCTCAAC
AGGGATTTTTTCGCCCTCCGCCTGCGGCGGCTTCTGCTGCAGGCGAAGCTCCCGGCGGAA
GAGAGTACGGCCTCGCCGACCTGATCCAGTACCTCATCGCCCACGGACACTCCCGCGCGG
AGGTGATGACCTACACCCTGGCACAGCTGCGAGCCTTCACCGCCGCAGCTGCGCAGGTTG
AGCGCGACCGCATCGCGGAATTCGCCGTGGCCACGCGCATGGCTATGGCCGCCCCGGCTG
CCGACTGGCACATGTACCTGGCTGCTCTGCGCGGCCAGGCCCCGGCACAGCAGCGACAAG
GAATATCGAACGATGGCTGATCCTTCAGCAAATCTGCGCGTCCGCATCAGCGCGGACCTG
GCCGACATTCGGCAGGGCTTGGGCGTGCTTACTCGCCAGCTGCGCGAGGTACGCACGGAA
GCGGCCAGGCCGCTGCCGACGAAGAACAACATCACGGAGCTGGGGGTCTCTGCAGGGCAG
ACGGCGCAGGCGATGCGCCAGCTACCGGCGCAGTTCACCGACATCTTCACCAGCCTGCAG
GGCGGCATGCCCTTCTTCACAGTGCTGGTGCAGCAGGGTGGCCAGATCAAGGACAGCTTC
GGGGGTGTGGAGCCGGCTTTGAAGGGGGTCTCGTCGGCGCTGCTGGGGATGGTGAATCCG
TATACCGTGGCCGCGGCGGCTGTCGGATTGGTGGTCTACGCCTGGTATGACGCCGAGCAG
CAGGCTCAGGCCTATACGAAGGCCTTGGTGCTGTCCCGTAACGAGGCGGCTGCAACCACC
CTGACGCTCGTGACGTTGGGGCAGCGCACCAGCGAGGCTCTGCAGGTATCCGCTGGTGCC
GGCCAAGAGGCTGCGTTGGCGATTGGCGCGAACGGGCGAATCGCCGAGAAGAACCTGCTG
GCCGTGGCCGAAGCAGCGGTGGCCATGAAGGAACTCAGCGGGCAGGCAGTGGAAGACACG
GTCGCCATGTACGGCAAGCTGGCTGAGGATCCGGTCAAGAACGTCCAGAAGCTCAACGAG
CAGGTCAATTTTATGACCGTGGCCCTCTACGAGCAGGTGAAGGCATTGCAGGAGCAGGGC
CGCAACCAGGACGCTGTGACCGTGATCACCCGTGCGGCGGCCGATGAAACGGTGATGGCC
CTCGCCAGGGTCCGCGCCAGCCAGAACCCGGTGATCCGCGGTTTCAAGGATCTCTGGACA
GAGGCAACGAAGGCGTGGTCGGCGATGCAGGCGAACGTGGGCCTCGGGCCTGCGGCAGCC
CAAATGCAGCAGCTCGTGGCAGAGAACCAGCGGGAGCTGGCGAAGCTGAATGATCTTGCC
AACGGCACCCAGCGAGGCCTGCCGCTGGCTCGAAATCCGATTGCACTGGCGGCGATGGAG
AAGTCCATCAAAGATCGGTCGGAGAAGATCAAGGCGCTTGCCGCCGACCTGATCAAGGAA
CGCAAGGACGCGGAGGTCAAGGCTGCACAGACAGCATCGACCGAGTTCATATCGGAGATG
GATTCCATCATCGGTGCGCAAGCAAGCAAGGAGGAGAAGAAGCGAGAGGAGGTAGAGCGG
ATCAACGGAGAAGCGGCAGCTGCTCGACGCCAGGCGCAAGCATCGGGTCTTGTCGAAGAG
GTGGAAGCGATCGAGAGGCGCCGCGCAGCCGCAGTGGCTGCCATCGAGAAGAAATATCGG
GCAAAACCGGCCACCGGTACTGGTACCGCCTCGAGAGCGGCGGGTTTGCAAGGCTACAAG
GACGATCTGCTCGAGGAACAGGCCCAGATCACGGCGGGCACCCAGCTGCTCAGGGCTCAG
TTCGCAGCACGTGAAATCACCGCTGCGGAGTACTACAGCCGTATGCGGGAGCAGGTGCAG
AAGGGCACCGACGCCCAGGCGAAGTCGCTGGAGCAGCAGATCTCGTTCCTGCAGAAGCAG
GCCGTGAGCGGAAAGGACGCAATCGGCGTGAATCGCCAGATCGGCGAGCTGGAAGCACGA
CTTGCCAAGCTCCGCATTGAGGGTGCCACTGCACTGGAAGTGCTGACGAAAGAGGAACAG
GCGGCAGCAAAGGCCCGAGAGAGCGCCGTCAAAGCATACGGAAGCGCGCTTGATGCCAGC
AATGAGGCGCTTCAGCGGCAGCTGACCACCCAGGCTCAGCGCGTTGGCATGGGGGACCGC
GAGTATGAAGTGCAGCAGCGCATCAATGAGGCAATCGCCGATGAGGCCGACAAGCTTCGG
GAACTGAGCCTGCAGCGAAATGCGGACCAGATTGACCAGGTCACGTTCGAGGAAGAGAAA
GCGTTGCTGCATGCCAAGACCTTGGACCGGCTCCAGATCATCAAGAACGGGTACGACGAA
CTGCGGCAGGCCGAGGGCGACTGGCTGTCTGGCGCGAGCGCGGCCTGGGCGAACTATCAG
CAGCAGGCCAGCAACGCAGCCCAGCAGATGGGCGATGTAGTTGGAACGGTCATTGGCGGC
TTCGAGGATGCCTGGGTGAAGTTCACCACCACTGGCAAGCTGAGCTTTTCCGACCTGACC
AAGTCTGTTCTGGCCGATCTGGCGAGGATCGCGGCGCGCCAGGCAATCATGGGCATCGTC
AACGCGGTCGCCAGTGCTTGGGGGGGCGGCGGCGTCACTGCAGCGGGCAATCAGGCGGTC
ACCTCCGGCACCAGCAGCATCAATAACCAGCTGTTCCAGAACATGAGGGGCGGCTACTTC
ACCGGCGGGTACACGGGTGACGGTGGTGTTCTTCAGCCGGCTGGGGTAGTCCATAAGGGC
GAGGTGGTCTGGTCGCAGAGGGATGTGGCGCGCGCGGGTGGCGTCGAGGTGGTCGAGGCG
ATGCGCAAAGGGCTGAAGGGCTATGACGCGGGCGGAGCTGTGGCTACTCCGGTCGGTTCC
GGAATGGCCGCCGGCGCGATCAATGTTCGCGTGATGAACGCGCCAGCGGGCACCACCGCC
AGCGCTTCTCGCAACAGTCAGGGCGGCTTCGACATTGAGGTTCTGCTGGGCCAGGTCGAC
AGCTACATCGGTGGCCAGGTCGCCAGTGGTCAGGGATCAACGTATGCAGCAATGGGGAGC
CGATTCGGCTTAAAGGACTCGGTGTGATGACAGCACTACCTTCAGTGGCACGTGTCATGT
TCGAAGGGCAAAAACGAACCTTCGACCCCTCAGTTCTGAGGACCGAAATGGAGCGCGGCG
CGCCCAAGCAGCGCTTGGAGAACAGCCAGGTGCTGATCAAGCAGGCCATGACGCTCTACT
TCGCCAGCATCGCGGACGTGAACACCTTCGATGCCTGGTACTTCGGCGAGATCAAGCGCA
TTGGGTGGTTCACCCTTGTGCACCCTTACACGGGGGAGATGATCACCGCGCGCTTCGAGA
ATGGCGCCCTCGGCGACCTGGTGCCCGAAGAGAAGCTGCCCGCGGACTACCGGATGGATG
TGGTCGTGGAGTACATGCGATGAGCAGTTTCACCGAACGCAAGCAGCGCATGACCGACAC
CAGTGGAACGCTGCTGTTCCTGTCCATCACCTCGCCATCGCTTCCGGGTCCGCTGCGCAT
CGTCAACGACACCCAGGACTGGGTGAGCCAGGGCATTCCCTACATGGGCGTGCCCTTCGG
CTTCAAACTGCCCGATGACACCCGTGGTCAGTCCCCGCGTGCCCAGCTGGTGCTGGATAA
CGTTGGGCGCGGCATCTCCGAGGACCTGGAGGCGCTGGGGCCGAACGAGCTGATGATGGC
GCGGCTGATGGTGTCGGATCGCGCAGACCCCAACTTGTACGAGCGGGATTACTACCTGCC
GATCACCAGCGTATCGGTGGCCGGTGCCACGGCCACCGCTCAATGCGGTGTCGACTACCT
GATGCGGCAGCAGGCCGTGCGCCTGCGCGCCAACCCGTTCACGCTACCGGGGATCTTCTG
ATGCGCCTGGCAGACGTAGAGGCGTTGGTGGGCGTGCCTTACTGCGAGCACACGTGCGAT
TGCGCCGATTTCGTGGTGCTGGTCCAACGACAACTGTTCGGGCGCGCCGTTCAGCTCCCC
AACGGCCGCCCGAGAGGCGTGGTGGGCCAGGCCGCCATAGGCGAGCTGTCGAGGCCGTAT
GGCACCGCGGTGGCCGTGCCAACTGACGGTGACCTGGTACTGATGGTCGAGCACGGGCAG
AAGCGCGCCGGCCACGCTGGCGTCTACTTCCACCTGGCCCATGAGGGGTGGGTGCTGCAT
TCCAACGAAAAGAACGGCTGCAGCGTGCTGCACCGCGTTCGTGACCTGCCGGAGTTCGGC
TTGAGGATTGAGGGTTACTACAGATGGGCCTGATCAAGGACGCTCCGCTGATCATCACAC
CGCACCCGGTGACGCTGGAGGGCCAGCGTACCCTGGCGGCGCAGTTGCAGGAGGGGGAGC
GGCTGGGCGGCTTCCTGGCACGCGTGGTGCCTGACTACTCCAGCGACCTGTGGGAGGTGC
GCATCAATGGGGTGGTCGTGCCGCATGAGGTCATGGACCGCGTGCGCCCGAAGGACGGAA
CGGTGATCGAGGTTCGAGGCGTGGTCAAGAAGACCGCGCTGATGATCGTTGCGCTGATCG
CCCTGACCGTCTTCACCATGGGTGTCGGTACGGCCATCGTGGCCGCCGGCTACAGCGCAG
CCGTCGCCGGCCTGGCGCAGGGCGCGATCTACGCCGCAGGGGCGCTGCTGATCCAGAAAG
TGCTGGGGCCCAAGCGGCCCAAGCCCAGCGCCAGCGATGCCAGCCCGGTGTACACCATCG
GCGCGGCCCGGAATCAGCCGCGCCCGTACCAGCCCCTGCCGCTGCTGCTGGGCGGGCCAT
TGCGCATCGCGCCGGACGTGGCCAGCAACCCCTATACCTGGTACGAGGCCGACGACCAGT
ACCTCGCCATGACCCTGACGGCGGGCATCAACGTGGGGCGCGTGGAGGCCCTGTACAACG
GCGATGCGCTGTTGTCGTCCTTCGAGGGCGTCACGGTGTGGCACAACGGCTTTTCCGAGA
TGCCCAGCGAGGCCATCCCGCTGTACAGCAATGCCGACACGATCAACGGCGGGGCGCTGG
AGGCGGAGAAGGGCCAGGCCAGCCCGTGGGTGCAGCGCACCAGCAGCCCGAACACGATCC
GCCTGAAGGTGGACGTGGACTTCATGCTGTTCGACACGACCAGCAAGGGCAAGCCGAAGG
ACAACCGCGAGACGATTGAGATCCAGTACCGCGCCGTCGGCATCGCCAACTGGAGCTTCT
TCGGGTCCTATTCGATCGTCAGCCGGTCGCAGAAGCAGCAGCGCCGCAGCTACTCCCGAG
ACGTACCGGAGGGGCAGTACGAAGTGCGGGTCCGCATTGCCGGCCACAACACCGACGGCA
GCGGCGCCACCAGCGACTTCACCTGGTCCACCCTGACCAGCATCCAGAAGGACACCGCCG
ACTACGTCGGTCTGGCCCGAATCGGCATCCGGATCAAGGCAACCGGGCAGCTCAACGGCC
AGCCGGACGAGATCCGCTGCGTCGCCTACGCCGAGCCGGCACCGGTCTGGACGGAGGCGG
GGTGGGCGACGAAGGAGACCAACAACCCGGGCGCACTGATCCTGGCCTATGCCCGCGGCT
TCAGGGACGAGCACGGCAAGCTGATCGCCGGCATCGGCCTGGACGACGTCCAGATCGATA
TCGAGGCGCTGAAGGCCTTCATGCTGTTCTGCCAGGCCAACGGCTACGGCTACTCGAACT
ACATCAAGGATGTCCGCAACCACGATGACGTGCTCAACGCCGTCGCGCTGGCCGGGTTCG
GCCAGATCACATGGGCCGGCGGCCGACTGTCGGTGGTGTGGGCCGGGTCGGAGCAGCCGC
TGTCCGGCGTGGTCAACATGGCGACCATCAAGAAGGGGCAATTCCAGGTTGACTACACCC
TGGCCAACGCCGCCGACGGGATCGAGTACAGCTACTACGACGCCACCGACTGGACGACCA
AGACCCTGCGCGTGGCCGCGCCCGGCGTAACCACGATGCTCAACCCGGCCACTGTGGAGG
GCGAGGGCATCACCAACGAGGCGCACGCCGCGCGGATGGCGCGCTACCACCTGGCGCAGT
CCCTCTACCAGTACAAGGACATCACCTACAGCACGGACATCGAGCACCTGAGCTATCGTC
GCCTGTCCCTGCTGGCCCTGCAGCACGACCTGACGCAGTGGGGCGCCGGCGGCCGAATCG
TTTCGGCCACCGCGGCCAACGGCGTTGTCACGCTGCGGCTGGACGAGCCGGTCCTGGCAC
CGACCAACGGCAACGCCTGGATCGGCCTGCGCATCCCCGGCGAACGGGTGTACCGCGTGT
TTGGCGTGCAGCCGTTCACCGGCACCAGCGACACCATCCGCCTGACCGGTTCCTGGCCAG
GCGATGCGCCGCTGCCTGGCGACACACCGGATAACCCGGCTCACGACACCATCTGGATCT
ACGACTTCAAGCAGACGCCGGGGTACCGGGTCCGCGTGGTCGGCATCGAGCCCGAGAGCG
ACCTGAAAGGCGCCAAGGTGTCCGTGGTGCCCGAACCGCCCGAGTTCTGGAACTACGTGC
TCACCGGCGAATACGTCCCGCCGGTCAATACCAATCCAATCACCAGCCGCCCGATTGCCA
GCGGCCTGGCCATCACTGAGCAGCAGGTGGTGCAGGGCGATACGGTGTTCACCGAGCTGA
CCGTCACCTTCGAGATCAGCGGCCCGGTCGGCAACATCGTTGTGCTGGCCGCCGGCAGCG
ACGGTGTGCTCTCCGAGGTGGCCCAGACCACCACCCGTACGGCCACCTGGCGCATCAGCC
ATGCGGACCAGTACACCGTGGTGGTCCGACCGTTCAGCCCCGACGGCCGGGCCGGCGTTG
CAGCGTCGGTGACCTACATCACGGCCGGTGCGGATGTGCCGCCGCGCCTGGTGGACTTCT
TCGACGTGGACGAGCTGTCCGGCGGCGTGCGCATGTACACCTGGGGCTTCCTGGCCAACA
GCATCCAGTCGCCAGACTTTGCCGGTGTCGAGATCCGGTACATGCAGGGTGCGGTGCTGC
GACCGGAATGGGAGCAGATGATCCCGATCGGGGGCAGCGGCTACCACGCAGTGCCCTTCG
AAGCCGTTGTGCCGGAGTCGGGCGACTGGACTTTCGCCTGCCGGAGTGTGAACACGTCGG
GGGAGCTGTCCACCGAGGCCCGTGTCATCAGCAAGAAGCTCGGCGCCAACCTCGGCCAGG
TGATCGACAAGACCATTCAGGAGCTCATCGACGCGCAGCAGCGCATCGACCAGGAGAAGA
TCGAGCGGTTCAACGAGGATGCCCGTGTCGCGAGCGAAGCCGCGGCCGACGCAACAAAGA
AGGCCAACGACGCGATGGCAGCGGCCATTGCGCACGCCGATGCCATCGGAGCGATCGTCG
CGGATCTGACCGAGGCCGACGAATGGGAGGCTGGGAAGACCTACCCGGTGGGCGACTTCA
CCCGGCACGACGGGAAGCTGTATCGGGCGCTGCGCGAGAACATCGACGCCGAGCCTGGCG
CCTCCCCGGATGATTGGCAGCTGGTGGGCAACTTCTCTGGCGTGGGCGAGGCGTTGGCTG
CGTCGATCGATATGGCCTACCAGAACGCTTCGGACCTGGCGGCCGAGGCCGGCCGCATCA
ACGCCATCGTCGCGCGTATGCCGGCCGGTGACGGCAAGGTAGCGTCGGTCGAGGCGGTCG
ACGCGGTCAGCGGCCGGGTGGAGGAAACCGAAGAGGGCCTGCGCGCGGTCGGAGATCGCA
CATCGTCGCTGGAAGCGCAGATCACGTACAAGCACGCTGGTGACCGCGATTGGAACGCGG
GTGACCGGAACGTCTACGCCGGCGTTCGCACCTGGCAGTCGGTCATCGTCCAGGGTGATC
GGGCGGTGGCCAAGACCGTCGATTCGCTCAACGTCGAGCTGGGCGCCTTCAAGGCCAGTG
CCACGAAGTCCATCGAGCTGATCGCTACCGAGCAGGCCAGCCAAGCCGAACAGATCGAGC
ACGTGGGCGCAGAGCTGGAGGGCAAGGCATCATCCGACTACGTGGAGCGCATTGACGCCC
GCGTGGCCGTCACCGAGAACGGCATCGAGGCCGTCACGGGCCAGCTTGCGTCGGTGAAGG
CGGAGGTGTCCGGCAAGGCCAGCGCCGAAGTGGTACAGGGCATGGAGGCCCGCGTCGTGC
AGAACGAGAACGGCCTGACCCAGGTGTTGGCGCGGGCGTTCCTGAACGTCATCGCCAACA
GCGGCGCCGGACCGCTGATCGGCGGCATGGTCATCGACAACAACGGCCAGGTCATCAACA
CCCGTTTCGCCAGCAACACGTTCGAGGTCATCTCGCCCGGGGCCAGCGAGGGCATGGAGT
GGCGCGACGGCTTCCTGCGCGTCTGGAAGGGGGCCGCCCAACGCATCATCGGTACCAACT
TCGGCGCTGCCGGCGACAACCTGGTTGACTACTTCGGGCCGAACGTCGGCGCCGGAGCCG
CGGCGAAGTCCAACGCGGTCATGTGGATGGACGCCAACGGCAGTGCCTACTTCGGTGGCC
AGCTGTCGGCGGGCATCCTGCGCAACGCGGTCCAGACGACGACCACGCAGACCGTTGGCG
TGGAGCTGGTCAACGGCCCGTTCGCCACCAACGGCCGCGTGCGGAGCGTCACTGTCAGCT
TCTCGCGCCGACATATCCGGACCAAGACCACCTACGGCAGCGACGGCTTTGTTGCGGGCG
CGGGCCAGAACACGGCGCGCGTGGAAATCTATCGGCGGGTCGGTGAGGGCGCTGAATCGC
TGTGGCAGGTCCTGAACGTCAGCGGTTCGGTGATGATCCTCAATGAACAGGATGGCCCTG
ACAGCGCCACCTCCACCTGGGGTGGATCGTTCACCGTAAACGACACCAGCACCAGCGCGC
AGACGATGACCTACCGCGCGGTGATCACCAGCTTCACGGAACAGGACGTTAGGCACGAGT
CCGGCTCCTTCCAGCAGCAGTCGATCACGCAGAGCCTGTCGATCATCTCGGTCGAAAACT
GAAACCGCCCAAGGCGCGGGCCGGCACGTCCGGCCCGCTTTGCCGTGGGCAATCCAAACG
CAAGGAACACACATGGCGCAGAAATTCATCGATCAGACGACCATCCAGCCGGATGGCAAG
CCAGGCGACGACGCGTTCACCGCGTTCGCGACCTGCAACGACAACTTCCAGGATGCCGAG
GATCGCCTTTCGGCGCTGGAAGGTGGATCATCGAACATCGGCCAGGAAGTGGTCGACCTG
AAAGCTGGTCTGCTGCAGGAGGCGCAGCTACGAGCCGATGCCGATGCCGCGCTCGGTGCG
CGATTCATCGGAAAGAACCGCTTTATCAATGGTGACTTCCGCTTCTGGCAGCGCGGTACG
AACTTTCCTGCCGCCACCGGTACGCGCTACACAGCTGACAGGTGGAACTCGAACGGTACA
GGCTCCAGCATCTGGGTGCAGCGCGTTGATGTACCTGCCGGCGGCGGGTCTGTTCCGCTG
TTGAAGAACGCCAAGTACATGCTGCAAGCAGTCGTTGGTAGCGTTGCTGGCGCAGGGAAC
TTCGCGTTGATTCAGCAGCGAGTCGAGGGTGTGCGTGAGCTATCCGATAAAACCGTAACA
GTCAGTTTCAAGGCGAAAGCGTCTGTTGCCAATTTCAAAGTCGGTGTCGAAGCGCAACAG
TCGTTCGGCCCTGGCGGTTCCGCTGGCGTTGACAGCATTGTGTCGTCGGTAACACTCGGT
ACGGATTGGCAGAAATTTTCGGTGCAGTTGGCTCTCCCATCTGTCGTGGGTAAGACCATC
ACGACCGGTGATTACCTGCAGATCAGTTTCTGGCTGGATGCTGGTGCAAACTTTGTAGGA
AGGTCAGGCAATGCCGGTCAGAAGAATGGAACGGTTAGCATTGCCGAAGTGCAGCTCGAA
GAAGGAGCAATCGCAACGCAGTTTGAGTACCGACCGGATGCGCTCGAACTCGCTCTATGT
CAGCGCTACTATGAAAAGACGTACAGCATGGCGGAAAGTCCGGGCACCGCCACCCGCGAG
GGTTGTGTGCGAAGCGGCCTGATGGGCAGCTTCTTCCTCAGTGTTGGTTCCGTCGCATTC
AAGGTCACTAAGCGTGCCCCCCCAGCAATTACGACATACGCCGCAAGAAATGGTGTGGCC
GGCCAACTGTCGGAAGTTAACAATCAAGGCGTCTACACAACGAACAGAAGTTGCAATCCG
TCATTTATCAATGAGCATGGATTCAACGTAGGCGGTGACGCATACACCGCAGGCAGTAAT
GGCGAGTATCACTGGATTGCAGACGCGGAGCTTTGATCATGTATCAACTCACTGAAGACC
AGGATGTGATTCGCTGCGTCGAAACTGGCGCGTTCATTCCTCGCGGCCACTACCTGTGGC
CGACCGAATGGCTGGAACAGAACACGCCGCTGCCGGCGTCATCGCCCGGCCTGGGCTTCG
AGCTGCACACGCCCGCGCACTACCGCTACATCCGCGACCATGCGTTCGCATGGATGCGCG
CCGAAGCGGTAGAGCGTGGCTACGACAGCATTGAGTCGTGCGCCAGCTACTACAACAGCG
GCGTGGCTCGATACCGCTCGGAGGCGCGGGCGATGGTGGCCTGGCGCGATGCTGTGAACC
AGGCGCTGGAGCAGCTGGTGCTGGCGCCGCCGGAAGGCATCGATACCTGGGAGCAGGTGC
GCGCGCTGTTGCCGCAGCCGGAGACGTTCGCCTGGCCGGAGAAGGCGGAGTTGCCGCTGG
ATGGACTGGATCAGCAGCCTCTGGCTTGACCATCACACTGACACAACCCGGTTTAGGGCA
ACACTGGCAGTCATCCTAGCCTGCCGTTCAGTTTCTGGTTAGCATCTGTCCATCACGTCG
TTTGGAGTGCAGTCCGAAGTTCGGCTGCGCTCGCCACACATGGTGTGGGGACGGGCTATC
TACATGGACAGGGGGATGACCTATGGATGATCAGGGACAAGACATTGCGGTAGTTCCGAT
CCGGTATGACGGCGGCGACGCCGCGAATCACCAGATCGAGCTGAATGTACTCGGCGAATC
CTTGCAGGGTATGGCGCGCATCTTGGCGGTAACCGGGAATTTTGCTGCAACCGGAGAATA
TGCAAAGCAGTACCAGGCCATGAACGTAAAGGTCTTGGTCAAAGAGCCTCGGGCGAACTG
CTATACACTTGACGCCGTAATCCAGTTTGCCCAGCAGCAACAGCTATTTAGCGGCGTAGC
GGGCCCCCTCATTGGGGGACTTGTTGGATGGATCTTCAGCCGGGCGAGTGGGAAGAAAGA
AGAAATGAAGATGCTCAAAGACGCCTTGGACAAGGTCCTGGCTATGCAGAGCAGCAATCA
GGACAGGTTGCACGCCACTTTGGACAAGATGGCGGATTCGCTGCGTCCTGCAGTTCGCCA
GGCTGTTGCCCCGGTCGGCAGAACGTGCACTACGATGACCGTAGGCGGTGGCATGTATGT
TGTCGATGAGGCAACGGCTGATGCCATTCGTGCAGGTGGGGAGCTCGAAGTAGGCCTCGA
GCGTGTATGGGAGCTCTGGATCTCTGAACTTGATCGCGAGAACAGCACTGCGAAGGTGCG
GCTTGTGGACGATGACTCCAAGCGTATTAAGGCGAAGATCACCGATCCCCTTGGCGCAAC
CATTCCGAGCCCTTACGCAGCCGCGCTGGCTGCTGGTAGCGTGATCAAAGTGAAGGGCAA
AGCTGTGATGAAGGATGGCGAGATCGACTGCTTGTACATCAGCGACCTGGTTCTCGGCTG
AGTATTCATCAATATGTGCTATTCCGCTCAGATCACCGCTGCCTATCAGAAGTTGGTGAG
GATGACCGGCGCCACCCTGTCGCTGCAGGAGTTCGCTGCTCTCTACGTACACGACCCGGG
CAAGAAGCGGCCCAAGACGCCGAAGGCCATGGATGACGCCTTCCGGGTCGGCGCGAGCCC
GGCAGAGCTTGCGGTGTGGGCCGAGGTCGAGCAATGGAATAGGGCCGAGGCCACCATCTT
GGAGCAGGAGCTGTTCGCCAACCGCAAGCGGCTGGCCGACGCTGAGCGCGCGCTGCAGGT
GAAGGAGACGAAGAAGGCTCGGGAGGATGTGCGGATCGCCGGCAACAAGATCGAGCGGGC
CAAGGCGCGGCTGGCGGATCTACAGCGCGTTGAGCCGAAGGACCGCGACAGCCGCATCTT
TCCCGGCGTCTACGCTCCGGTGATCGTCTCCGAGGGCGGGAAGCTGGTCATCAAGCCGAT
GCGCTACCAGTGCCGCTTGGCCGGGAAGCCGGCCAACTACGACCAGCGCTTCCCCGGCAC
CTACAACGCCCGCCGCGACAGTCTGGAGAAGTTCTGGGCGCCGGCATTCGGCCACACCCA
CGGCCTGATGGTGGTCGACACCTTCTACGAGAACGTCGAGGGCCCGGACGGGAAGAACCA
GGTGGTGCAGTTCACCCCGCGCACGGGCGAGCCGATGCTGGTCGCGTGCCTGTGGTCGCA
CTGGAAGGACCCGGCCGGCAAAGAGCCGGATCTGCTGTCGTTCGCTGCCATCACCGACGA
CCCCGAGCCCGAGGTGGCCGCCGCCGGCCACGACCGGACCATCATCAACATCAAGCCCGA
GCACGTCGAAGCTTGGCTCAACCCGGATCCGGCCAACCTGGCCGCGCTCTACAGGATCTT
CGACGACAAGCGGCACCCGTTCTATGAGCACCGGATCGCTGCCTGAGTTGCACTAGTGAT
TGGCATCCGGTGACGCGAAGTCACTGTCATGTGAAGCTGTCATCGTTCCGTTTTCGCGGT
GCGTTGTGCCACCGCCATTACACGATTTGGGCTTGACTGCGCAACCCGTTCCGGCAGGTC
TGAAGCGTCCTATTGGAAGGGTACCGGGCGCCGATGGCAGAAGCCTTGTGGCACAAGGGG
TTGCCGAATTTCACTACATTTGGCGTTGACGGACCCCATTGCCCCCACTATCTTGCGGGC
TGTCGGACGTCAGCACGCCTTGAAGCGGTTTACAAGGTACTGATCCGGCAAAAAAAGATG
GCCCGAGGTCCCGACCAAGAGATCCTCAGGCCACCTACGTCACTAACCGCAGTACATGTA
CTACGGCAACTCACATTCACCGTTACCAGCGGTGTCTGTAAGGCAGTTAGGATTCCCTAA
CGGCTGTCGGCGATCATAGCGTCTTGCTAGCGAACGTCAACTTGCTGTGGTTCATGCTCT
GCATTGAGCGAGATCACCACCATGAAGAATGGTAAGCAGGTTGTACCCGTTTTTCCCCGT
CCGATGCTCGGCAAGATGCTGAATGTTGACGGCGTTTCCTTCACGTTCCCGACCGTAAAG
CTGCTCAATGCAGCAAATTTGCCTGACGCATCTTTCCCCGAAGCCTGGAGCAAGGCAGCT
CCGGTAGCGATTGTCGTTGACGGTGTCCGTTGCTTCACTCCAACCGAACTCGGCCGCCGG
CGTGGCATCTCAGCCCAGAAGTTCAACAAGCTGCTGGAAGGACGTGGTCTGCAGACGAAG
CGCGATGGCCAGTGGTGCATGACTCCAGCTGGCGAAGCCTTCGGGGTTCTCCTGCAGGTC
CACAAGAAGCAGCTCTCCGGCACTGACGTGCAGCAGCTGAAGTGGAAGGAGAGCGTTCTG
TCTCAGCTGGACCATCTGACCTGATGTGCACAGCTGCGGCCGCTACTCGGCGGCCGCAGC
CTTCACTCCATGCGACGGTCTGCAATTGGAGCATCAGCATCGCGCCGGCGGGATCTCGTG
CACAGATGTCGTGTAGTTCGGAGAGAGCATGTGCTGCCGCATGCCCCACGCCGGCCGCGG
CTGCCAACCAGATGCGCCAAGGCCAGCCGTGCCGCGCCCGAACTTCTGGTTGATACGGTC
CATGGTGGCCATCAGCGTGTCATTACCGACCACCGTCGGCCCGAACATATCCGCCTGCAG
CTCATCCGGTCGGGCGAGGTCGAGCAGCGCCACGCCTGCCTTCTTGTACCCGATGCCTTC
GCGTAGCAGGCCGTGCAGCAGTCGGCGGACCACGCCCAGCACGACCATGGAGTCGGCGGT
AGCGGCCGGCAGGCTCACTGACCTAGTTGCGTTGTGCTGCCGCAGCTCGGGGCGGAATGC
GTCCGAATGGGCGAACACCCAGACGCCGGCGGCAACCAAGCCACGCGCGCGCAGCTTCTC
GCATGCTCTGATGGCGAACGTAGCCAGCGCCTGAGCTACAGCATCGTGGTCTTCAATCCG
ATCCGCGAAGGACCGGCTCACCATGATCTGCTGCCGATCCGGCTCAACTTCCTCCAGCTC
CATGCACGGATGTCCCTGCAGCTCACGCTGGGTGCGTGCCAACGTGACACCGAAGGTGGC
CAGGATGTCGTCCGCCGGCGCGTCGCGTAGTGCCGCGGCGGTGCTGATGCCCATGGATTC
CAACCGCGGTGCTAGCCGGCGCCCGACGCCCCATAGATCACCGACGGGGAATGTCTGCAG
CACCATGTCCCGGTAGGCCACATTGCCGAGGTCGATTACACCGTCAGCACCCTTGGCCAC
CTTGTTGGCCAACTTGGCCAGGGTCTTCGTGGGGCCAATGCCGATGCAATTCGGTATGCC
GGTCCACCGGTGCACACGTTGGCGTAGATCCCGGGCGAACCGCTCGCGATCCCGAATTCC
GTCCAGGTCGATGAAGCTCTCATCAATGCTGTAGACCTCCACCCGCGGCGCGGCCTCCCG
CAGAACGCTCACGACCCGGGCGCTCATGTCTCCATAGAGCCCGAAGTTGGCCGAGCGTAT
CTGCAGGCCATGCCGGCGCACCAGGTGCTTCAGTTCGTGAGCGGGCTGGCCCATCTTGAT
GCCGAGCGCCTTGGCCTCGGCCGAGCGCGCGATCGCGCAGCCGTCGTTGTTGCTCAGCAC
CACCAGTGGAACGCCGCGAAGGCCTGGCTGGAACACGCGCTCGCAGCTGGCGTAGAAGTT
GTTGCCGTCAACGAGCCCGAACACGGCCGCTCCGGCGTTTGATCTGGCGGACGACTCCAA
CGACAGCGAACACTTCCACCTCGGTGGATTGCTCCAGCACGATGGGGGGAAAGTCCGGAT
TGGCCGAGTGCAGCTCCATGTGCCGTTCGAAGAGCTGCAGCACCTTGCAGGTGGGTTGGT
TCCCGTCCCAAATGGCGATGACCAGGTCCCCCGCCTGGGGGGTTACCGACCGGTCGACCA
CCAGGATGTCCCCGTCGCTGACGCCGGCGCCGCTCATGGACCAGCCATCGGCGCGGTACA
GGAACGTGGCGGCTGGGTTGCGTACCAGCAGGCGATGCAGGTCGATCGCGTCGTCCATGA
AGTCGTCGGCCGGCGAAGGGAAGCCAAGCCGAGCGCGCGCTGCGGCAAGGGGCACGAACT
GCGCCGGGCCATCGATCATGGCCGGGCCGATTGGGCGGGCCAGCGTATGGGAGTGGGGAA
GGGACTGCATGGGCGTACTCTGGTAGCGGCATGTCTCACGGGTCGAGACGGGGCGAATGT
TAGTACAATTACTAATTGCTGGCCGTGATCGTCGCCCTCGGATTCCTGAACGCGTTCCGC
ACAGAGGCCAAGCCGCCGCGGCAGTCGCGAACTGCGCGACGCTCAGCAGGCATCCTGCAG
CAATGGCGAACTGGAAAACGGACCCGGCCTCATTGGAGGCCAAGGCTGCGGCCAAGCTGC
AGCAGGCGTCGGACCTCGAACGAGATACCTCTGGAAGTTGGCGTTGCCGCGCGCGCCGTC
GGCAGAGCGCGCAACGTCTGCGTGCTACGGCCAGCAGTCATCAACGCGCCGCAGGCCGCC
TGGTAGGCCTGGATCTGCCCGAGGACCTGCCGTTCTAGCGGCTCAGGCCCTTACGCATCG
GCACCACCCTCGCCCCAGCGCCGGTAAGCAGTTCGTACAGGGCCTCCACCGCAGCGCGTT
TCTCCGCGTCGTACTCGAAGAAGTTGTAATGCCGCTTCTGGACGCCACTCAGGCCGTGGG
ATTGCAGGTGGCCACGGACTTCTTCCGACAGCCCCAGTGCAGCGAGCCGAGTCTCTACCG
TGCGTCGTAGATCGCCCGGCGTGAACGGCGATGTCAGCTCGCCGGCGGCCACCATGCTAG
CCACCACCGGATCCATGATTCCCCGGAACTCGTCATAAGTGGCCGGCGCCTTTCCGGCAG
TGAGCGAGAACAGGTGCGGTCTGGCGCCGTCGCCGTCAATGTCATCATCGCCGCGCAAGA
CGGAGAGATCCGCAGCCATCAGCGGGAGCAGTGGCACCAGGTGCACGCGAGGCACGCGGC
GACGCCCTTTGATGTCGAGCAAGCGGACGGATCCGGTGCCGGTGTCCGTGTCGTGATCGT
GATCAGACCACTTCAGCCGCATCAGCTGTGCAATGCGCTGCCCGCCGGTCAGCAGGTGGA
AGCGCACCAAAGCGCCCTCCCTTCCGGGCATCGCCTCGATCCGGCGCCAGTAGGCACGAA
GCTCGGCCACCGACAGAACCCGGTCGCGCGGCTGGCCGCTGTCGAGCGTGGCCAGATCAC
GCGCCGGGTTTCTGGATACGTTGAGCACGCGCAAAGCGTCAGGGGCAGCCGCGTCCTGCT
TCGCTGCGATCGCTGCTGCATACGCCGCACGCAGATACGACCGGATCTTGCCGCCCTCGC
GCAGCTTCTTGGCGCGCACCAGTCTCGACAGGATCGGAAGCAGGTCATCCAGCTCAAGCT
CAGACGCCGGACGCGCCCAGAGGGCAGGCCACGGATCCTCGATGTGGCGCTTGATGGAAG
CGCGCGTCGCGGCGGCAGACACCTTGCCAGCGTCCTCCAAGCTCTGGACATAGGCTGTCA
TCAGAGCGCCCAGCGTTGCACCAGATCGGCGTGTCGATTCGGCCAGGGCCTCAGCCTTCG
CGCGGTCCGCGGCCGCTGCCTCGGCTGCGATCGCGTCGCGCAGATCCCGTTCGCCGGCCT
GATACCGCCGTGACAACGCCGCCGCCGCTTCGCGCGCTGCGGTCAGTGCCAGGCCGGTGC
CGATCAGCAGACGGTCGCGTTGCCCGTTGGACTTCGTGTACCTGTAGTAGAACCGCAGTT
GCCCGCCGGCCAACTTGCGCACGTCCAAGCAGCCCGCGCCGCGCGGCGCCGGATCCGAGG
CCCATTCGCCGGCCGGCAGTGCGGCCAGTCCCTTCGCTGTAAGCATTCCCTTTGATGCGC
CCATTGGTGACCGCTCGGTGACCGTTTGTCCGTGGAAAGAGGTGGACGATGATGGGCGCA
GGTGGTCGCACAGCCTGAGAAAATCAACGACTTAGGTTAAAGCTGGGACGCCTGTGGAAG
CGCGTGGAAGCCCTATAGAGGCCTCATAATCCCTTGGTTCCAGGTTCGAATCCTGGTGGG
CCCACCAATTCATCCAATGGCTTGCATCATTTCAAAGGCACCGCTATGCAGTGCCTTTCG
CGTTCAATGCCTATGCGGCGCCTATATTTCAGTCGAGGCAGGCCCCTGGGGATGACCATT
CATTGGGTGCCCACTGCTGCAGATCCGGGTCGGCTCGATGCGGGATCCGGTAGTCGCGCT
TCTACTACTTCTCGCAGTTGCAGAATGAACGTTGCTGTTCATGCAAGCGGGAGGTGCTGT
TCCCGCTTGCCTGATCTGTTCTACGCTTCCAATGCTACTTCGGGCGAATAGGAGTAATTG
GTTTGATCGTTACCCTTCCGTTGCCGCTACCGCCGCAGTTACCGTGGCAGCCTCCACCCA
GATTGGCTCCGCCCGTGCCACCACTACCTCCTCCACTGCCGCCGCCAGCGCCGCCACCAC
TGGAGGGCGGACGCGTAATGGGCTCTTGGTTGGTTCCATTCCAGTCATAGTTGTCCGTCA
ACTCATAGGTGGCGCAGTGCGTCGTGTTGCAGACGATGACCTTGGAGCCTGCCTGTATTG
AGTATTCGAACCCCCCCTTCCTTTGCTGGTTTACGACATCTCTGTATCTATTAAGGAACG
CCTTCGTGGCGTTGTCTGGAATTCGAGCCTGCAACTGACACGTACTACAGTTAACTGGAC
CAAAGACGGTGAGGGCAGGATCAAAGGGCCAAATCGCATAAGCCATGGGAAGGGCTGCGA
TTGCGGCGGCCAGGGGAGTTGCAATCAACCATTTCTTCGGAATCATTGCTTTCATCGTGC
GCCACGTTGGGTGGGTAGGAAATTTCTGTTGGATTACAAGCAGCAGGATCTGTATATAGC
CTCAGACATCTCGTTGGATCGCTCTATCTGGTTGGGATGTAACAGTTTGGAGAGCCTCGC
AATGGACGCCGCCGAATGGCTGTTGGGTTGCGCGCGCTGATATGCGAGCCAGTATGCAAG
GCTCTTTTCAGGGGATTTATCGGTAATGATCCCTCGGTCATGGATGTCAGCAAGGGCTTC
AATCGAGTCGACGCTTCCCAGTGATACCGACTCATTTAGGTAATCAATCGCATCCCTTCG
ATAATTGGTTATTCGCTCCGGATCCTTGAGCGCCTCAGTCAAGTCGCCAATGATGGCTTT
CGGGTCTTTGGCGAAAATCAGTCTCGCTTCGACCGATCCTTGGGCGGCAGCAAGAGAGAG
CCAATTCTCATCTCCGAGTTCCGTTCGCCCTATCAGTCCTTGGCAGTGGTCAATCTCCTG
TTCGATCTTCCTTGAGTACTGCTCCCCCAGGCCAACTGATGCGTAGGCCTTGTACTCATC
GGCATCACCTGAGTTAAGCGCCCGCTTGCAACTGGCAATGCGGTTGTGGATCTCATAGCT
CGACTGGGCATTGCCCGACCGTGCAGCCGCGATGCGTATGTCAATGTATTCCGAGGCATC
GCCTTCGTAGTGAGGCGCATCGATCTTGAGCAGAAATGCCTTGCCACCCAAAGCCAACCT
TGATTCGGTGGATTGGGGCGGCGAACGCGAGGATTGGTGAATGCTTAATTCAGATGCGGC
ATCCGTTGGCGAAGCGCCTCTTTCACTGCGAGGAACCCCATCTCCTTTGTTTCCTGTGAC
GTCGGATGGTCTGCAGGCCAACCAGGAAATGGTTGCGATTGCGCCGATGACGACCATTCC
ATATACGAGACTCCTACTCATCTTCACCTGATTCCTTTCCCTTGTCGTGGCGGAGGTTTG
CAATGGACTGGACCTCCGGCCGTGGTGATAACGGATTTCAGGCCTGATCCCCTGCCTCCC
GATTCCCGGAATTTCATATTGCGGGTTGACATTCAATGTCAACCAGAAATTCGTTGCAGC
TGGCTGCACTTGCTTCTTGCGTGTTCTCAGTCACGCATCACTGGACTTAAAGCGACAAAT
GCCCTGCTTGGGGTGGCAAGCGCATGAGTGGCAAAATGGCCATTCCGTGCCGCGGTAGCA
CTTGGCTTCTTTAGCTCGTTCGCCGGGCGGCGGCCGCCGCAGTTGCGATCTCATCGCGAA
GGTTGCGCCCTCCCTCCTGATGCGGCCGCGACGCGGTCGTGTTTATCGTTGGCCTTGGTG
TATCTGTAGTGGAGCTCCAGCCCGGCGCCCGCGAGCTTCGTACATCCGGTCAGCCCACAC
CGTGCGATGCTGGATCTGCGGCCTATTGGCCGATCGGTAAGGTGGCTAGTTCGTTGTCTC
TGAGCATCCCTTCATTGCGCCCAATGGCGACCGCTCGGCGACCTTCTGTCAGCGGAAATA
GGTGGACGATAATGAGCGAAGATGGTCGCGCGGCTTGGAAGAATCAGCGGCTTGGTTTGC
AGCGGGAAGGTCTGTGGAGACGCGTGGAAGCCCTCTGGAAGCCTCAAAATTCCTTGGTTC
CTGATTCGAATTCTGATGGGGCCAGAAAGAAGGTGGCACTTGGGTTTCGGTCTCGGTGCC
TTTCTTGAGTGGTCGGCAGCCCACGATCTGGTGGTGCATCTCCTGGATACCCCGCATGGC
ATTCGTCGTGATCGCGTCCGCCAGCGCAATCGCGAGAAAGGCGCAACGTTCCCCATTGAG
GTACCCGCTGCCTTCTTTGAGCTGGCGAGCGAGCATTGGGAACCGATGGACCCAACCGAA
TGCGAGATCTACGACGTCAGGCAATCACCTGGAATCCAAGGCCCCCTTCTGACTGACAGG
GATACCAAGGCCCCAACGCCGCTGCACGCTCCTGACACATGAGGTAGCGCGTCATCGCCC
CGCAACCGCGATGCTGATTCATGGGAGGAGACGGCGGCAGCCGCCATGCGGCTGCCGCGC
ATGTGGACGTCCTGCTGCTTGCAACTACTTCGGCATCAACACCGTGTCGATCACGTGGAT
CACGCCATTGGACTGGCCGACGTCGGCAATGCTGATCCCCGCCTTGCCGCCCTTGGCATC
GATGACCCACAGCTTGCCGTCATGCAGTGCGACGGTGAGGGATTCACCTTCAACGGTCTT
CAGCGTGGCCTTGCCGCCGTGCTTCCTGGCATCGGCCATCAGCTGCGCTGAACTGTAATT
GCCTGGCACCACGTGGTAGGTCAGGATCTTGGTCAGTTGTGCCTTGTTTTCAGGTTTCAC
CAGCGTATCGACCGTACCTGCGGGCAGCTTGCTGAAGGCTGCATTGGTGGGCGCGAAGAC
GGTGAAGGGGCCGGCGCCATTGAGGGTATCGACCAGGCCCGCTGCCTTGACCGCAGCGAC
CAGGGTCGTGTGGTCCTTGGAGTTGATGGCGTTCTGGACGATGGTCCTGGTGGGATACAT
CTCCGCTCCGCCGACCATCACGGTACTGGCGGCGAAGCTCATTGAAGTGGCTGAGACGAG
TACGGCGAAGCTGACTGTGGCGGCTATCCGCTGAAGGGCTTTCACGGCGCGTTCCTCTAT
AGGATGCCCGCAAGGCGCGGGCATCCTACATACGCGCTGGCGCGGCCCTTGGATGCAGGC
AGATGCATCAGTGCGCGTTGTCGCTTGAAACGTCGCAGCGTTGTAAAAGCCGAGTGAACG
ACTGCCCCTGCCGGCGGCTACGCAGTACGAACTGCGCGCCGCTCAGCGGCGCGGATGGCG
GATGTCGGAAGCGCAGCCAGAAAGGCGCGCGTTGCTGATGGCCTGGCGGACACCACAGCC
ACGGCATGACAGCACGGTTCCACCGGCAACGTGTTCCATCTCATGCTCGTCCCACACGCT
CGTCGATCCGCAGGCGGTGCAGGTGGCGACGATCTGCAGTGCGCGGGCCAGGTCGCCCTG
CTCCCCAGCCTTGTAGGTGAGATCGGTGATCTGAAAAATGCCGGTATGACTCATGGGAAT
GCCGGGGGGTGCTTGTTGACGAACGATAGGGCCCACCGGGTATCGGTCGTGTCGGTGCTG
TGTTGATGGATGGTTGAAGTGCAGGCTATTCGTCGCTGCGTCGATTGAGCTCTTCAAGCC
GTGCGCGGCTGACTGACTGGTGATTGCCGCAGGTTGGGCAACTGAGGGCAGCCGCACCGT
CGAGATCGACAAGGCCATGGTTGGGAATGGCCCTGAACTGCCAGGAACACTTGATGCAGG
AGCAATCGATTCGGGTGACCTGCAGCAGGGTGCCGTCTGCCCGCGTCACTCCCTCGACGC
TGATTACGTAGAACTGTCCGATGTCACGCATGAAGATGAACGAAATCCCTGAATCCGTAG
GGCGCCATCATGCTGTTTTGTGGGCCATCTGGGACAAAGGTGGCTTGGTCGAATTCTGAA
GAGTTAAGAATTCGAGTGACGGTGCGGACTCGCAGCGGGACAGGTAATCCAACGCCGCGC
GAGTGAGAGTTGGATACGACGACGTGAGCGCCTTCCGCAAGGTGTTCCAGAGCATTGTCG
GCATGTCCCCGTCCGCATGCCGGGATCATTTCCGTATCCGGCGGCGTGCACAGGGGGAAG
GCGACGTCGGGGGGCCGTGGTTGACGGGATGGTGTCGATCCATCGCCAGCATGCCGGTGT
CACCGCGCGGGGTCGTCGACCACAGGCATGCTGGGCGTGCGGATGTTGATTCCGATCCCG
ACAGGAGATCGCATGATGCGCAGTGCTTGTGCGTTCTTCGTTCTGGCTGCATCGCAATGC
GTTCGGGCATTCGAGTCCGACGCTGGCGAATCACCCAGGTCAAGACGCCGGCGCCGATCA
TCGATGGCCTGCAGTACAAGCGCGCCTTCAACCTGGCCGGGCCCTCACGGCCGAGGGTTA
CGGTGCCATCGAGTACCTGCATGCACAGGGCAAGGTGATCCACACGCTGGCGCCAGAGGC
CGAACTTCGCCGCTAGCGGGTGCACACTCCGAATCGAGGCTTACCCGCGCCGACCGCGCC
CGTCGATGCTGTAGCGCCCAGCCCCGGTGCAGGCCAGCAGCAGGAACCCACCGGCCAGCC
CCAGGTTCTTCAGGAACATGATCTGCTGGGTCTGGTCGGCGAAGTTGTGGTGGAAGATGA
AAGCGGTGACCAGGCTGAAGCCCACCAGCACGATCGACACCAGCCGGGTCTGGAAGCCAA
GCAGGATGCACAGGCCACTGCCGATCTCGAAGGCGACCGTTGGCCACAGCAGGATGCCGG
GCACGCCCATGGCTTCCATGTAGGCCTGGGTGCCGCTGAGATCGCCGAGCTTGCCCAGCC
CGGAGACCAGGAACAGCGCCATCAGCAGGATGCGCGCAAGCAGGTAGGCAAGCGAATGCG
ATGAGGTGCTCACAGGGATGTCCTCGGGGATGGCCGACGAAGGCGATCGGAGCCCACCCG
CAGTGAAGCCCGTGTCTACGCGGGGGCAAGCCGCCTTGACAGGCGCCGCGCGGCAGTAGA
CCTTTCCAGCATGACGATCGATATTGAATCGCTCAGCCTGCGGGAGCTGGGCGCCTTGGT
GGTTGCCGCTGAACAGCGGAAGCAGCTGATTTCCAACCGCCGTCCTGCCAGCGCGGTGCG
GCGTATGCTGAAAGCCGCCGCGGCGGAAGCGGGATATACCCTCGAAGAACTCTTTGGCGA
TGAAGCCATCGAAGCGGGGGCACCCAGCCGGAAACCGGCACGGCGCAGAACCGGCAAAGT
GGCCGCCAAATACCGAGACCCGGAGTACAAGCGGCTGACCTGGTCCGGCCGCGGGCGCAT
GCCGCGTTGGCTCGCTTCCAGGATCCAGAAGGGCCACAAGGTCACCGACTTCCTGATTCC
CGGGTTGGCGCGACCGACGGCGCGCAAGGGCAGCCCGATCGGCAAGCGCACGGTCTTCAA
GAAGGATTGAACCTGCCACGCTGCTACCCTGCCGGGGTCTTTGAACGAAGGAGCGCGGGA
TGGCACACGATGCAGGCAGGACGATCACGCCCACGGTGCTGTATACCGCCGCGGCCGCGG
CCGTGCTGGTCAGCCTGCTGGCCTGGGCGGTGGAATGGAGCGGGATGGCCTATGTCTGCC
CATATTGCCGCGTGCAACGCACGGTCATCGGCGTGTTGGGCCTGCTGACGCTGTTCGCGC
GCCCGGGCGGCATCGTGGTGCCCTGGCTGTCGTACAGCGCGGGCGCCTTCGCGTTCGTGG
TGGCGGCGATGCAGCACTTCAACGGTTGGAAGCGCATTTCCGCCGGCGACTTCAGTTTCA
ACGAACAGTGGTACATCGATCCGTGGCTGCTGTCGGGCTGCGCGATGCTGGTCCTGGTGG
CGCAGCTGATGCTGGTGCAGGCCGCCTGCCGGCGCAGGTTGCACTGACAGTGTCGTCGCT
GCGGGAGAAGTGCCGGGTATGGCAAGCGCTCTCAATCCTTCAAAGCGGTAGTGACATCGC
GTGTGGCGCGCGATGCTCATGAAGTATGCCGTCGCACAGGATCCTCTACATACTGAATCC
ATCGGGCAACATGGCACGAAAGTTCAGCGTCATGCGTGATCGTGAAGGCGGCATCCGTTG
CGACAAAATGGAACCCGGCGCGATGGATTGCGAACCCTTCGTCATCATCGACGAGCTCCC
GGTCGAGCAACCGGCGATCAACTATCTTCAGTTCAAGCGCATAGTCGCTCAATCGGTGAT
CAGCCTGTCTGAGCCCGGCTACCCGACCAATGTGTACGATGACATCCAGAATCCGCAGAG
AAGGGATGCGGTCAGCCAGCATCTGGGGCAGCGTTTCGAGACTTACATCTACCTGGCTTC
CGGCGCGTACTCGCTTGGCATCGATGTCTGGGCGCCGCAGAAGATCCGCTATGCTGACGG
GTCTACCGCTTCCTACAACTACAGCATGATCAACCGTCGCTGGGAGCCCAACGCCCTCCT
TTACAAGGACAGGTTCGGTAACTCCATTCCGCTTAGCGTTACACAGTTGAGCGAGGGGCG
AGGCGGCGTTACGCATCGCTTCGAATTCCCGAATGGGAATGCCACCGATATGGGAAGCTT
CGTCAATGCGCTCAACAACATCGGTGTCCCGGTGACGGGGGCGGGCAATCAGTCTGTCAC
CTGCACCAGCACGATCAGGCTGACCGAGGTCAAGGTGACCTGCAACCGGAACTGATGAGG
AATAGATCGATGCGAGTTTCACCAAGCCTGGGTTCCACGGTCATATTCGGTACTTCCTTT
GTGGGAGCACTGCTATGCGGGTTCGTGTTTCCATCCATGTCGGCAGGTTCCCCGGAGCTG
ACCCCTTGGATGTTCAACGGTCTGCTGGCGTGCGGCGCGGTTGCGCTTTTTAGTGCTCCC
TTTGGCTGGCGGGGTTACCTGAACTGGAGATCGCGTCGATTGAAGTAACGCATGGGGCCT
GCGTAACTGCTGGCCCCTTGTTATCTGGGAGGAGGCGCAGCGCTAGGCGTCCTGGAAAAC
CGCCAGCTGCGCAGCAAACGCACGCTGGTAGGCGGGCCGCTGCATGGCCCGGGCCACATA
GGCGGCGATCTGTGGGCACTCGTCGAGCAGGCCGCTGCTCTTCAGGCGCAGCAGCACCGA
GACCATCATCAGGTCGCCCACGCTGAATTCGCCGTCCAGCCACGTTGTCCTGGCCAACCA
CGTCGATAGTTGGGCCAGCCGCGTCCGGACCCGCTCATCGAGCATTGGCAGCCGTTGCGC
GTACCAGGGTTGCTCGCGCTCAAGCACCCAGGCCATGGAGCGCTCGACGATGGGGGGCTC
CACCGTGTTCAGCGCAGCGAACACCCACGTGATCGCGCGCATGCGGGCGTCCGGATCGCG
CGGCAGCAGGCCGGGGTGCTGTTCGGCCAGGTGCAGGGCGATGGCGCCGGATTCGAACAG
GGTCCGGTCGCCCTCCTGCCACGTGGGAATCTGCCCGAACGGATTCCGTGCCAGGTGCGC
GGGCTGCTTCAGCTCGGCGAAGCTGAGCAGTTGTACGTCATAGGCCACGGCCAGTTCCTC
CAGCGCCCAGCGCACGCGCATGTCACGGGCCAGGCCCTGGCCGCGGTCGGGGGAGGCGGC
GAAGGCGGTGAGGATCGGTGGCATTGGAGCGCTCCTGCAGGCCGATGGGCCTGCCTTTCC
TGTTCCGACGAGCGACGGGGCGGGAAATCGACAGCCCTCGATGCGGGCCTTCACCCGGCC
CGATGCTGCTCCCGATACTGATCGGGCGTGCACTGCGCGTGCCGCTTGAACATTTCGGCA
AACGCGCTGACGCCTGAATAGCCAAGCTCCCCGGCGATGCGGCTGATCGGCTTGCGTGTG
CACAGCGCCTCGGTGGCGCGCACGAACTTCACACGCCCACGCCGGCCGCCGAGTGACATG
CCCAGTTCACTGCGCGCCATGCGCTCCAGCGTGCGCACGCTCATGTGAGGCCGCTGCGCG
ATCTCGGCCACGGATTCGGCCGTGCATTTGCCGCCTGCATCGTGCTGATGCAGCGCCGGA
AGATTCCGCTGACGGTGCTGGAGTCACTGTTCCTGCAGGCCACGGCGGCGTCGCTGATCC
TGCTGCCGCTGCAGCTGCCGGAGTGAACAACCTGACCGCGGTGGGCTGTTTCGGTTTCGC
TGCGGTGTGTGCGTCGATCCTTGCACCCCTCAGCTGGATGACCGGTCTTTCGCGGTTGGG
CGCGGCGCGCGTTTCGGGATTCTTCAGCCTGGTGCCGATCGTGACCACCGCACTGGCGGT
GCTGCTGCTGGGTGAGTCACTCAGCGGATGGGGTGCTGGGTGGCAGCCTGCTGGCGGTGT
CGGGTGTGGTACTTGCTGAATATGCCGCCAGGCACGGGTGCGGAAGGCCGATGCGGCCCG
ATATTCCAGCAAGGTCTGCACGAAACGTGCACCTCACGTCGACGTTGTGCGATGCCGTTG
CGCTTCAGTCTGGCAACCCCATTCCCCGCCCGCGCAGGAGCCCATCGATGAATACGCCTG
GAAAGCCGAGACCCACCTGGAAGCAATGGCACGTGCTGCTGGTGATCCTGGCAATCGCGC
TGCTGGTCACTCTGATCATCGTCACCGCACCGTGGTAACGCGTGCAACGCGCTCAGATTC
CGTGAAAGCCGACGATGCTTGAAATGACGAAGTCAGCAGGTGTTCCGCATGGTGATGCGT
GCATCAATTCGTGCTCACCTGGTTGGCACACGCGATTGCACACAGTCGGGTCGAAGGCAA
TGCAGATGCACTGCCATTCTCCACTGACTTTCGAGCACACAGGAGCGACGCCATGAGCAC
CCAGTCCACCATCGAACATCGCCTCAACGACCTGATCGAAATCGCCCGCGATGGCAAGTC
GTTCTATGAAGAAGCGGCCACCAAGGTCAAGGATGCCGAGCTGTCGGCACTGTTCACCCG
CATCGCTGGCGTCAAGGGCCGCATCGTGGCAGCGTTGAGCGGCTCAGTGGCCGCCAGCGG
TGGCAAGCCGGCCGAACATGGCACCGTGGTCGGTTCGATGCAGCAGTTCTACGGCAAGGT
TCGAGCCGCTTTCGGTGACACCAACTATGGCTACGTGGCTGAACTTGAAGAATCCGAGGA
CCGCCTGCTGGGCGCGTTCAAGGATGTGCTGCAGGACAACGAGCTGCCGCCGGCCGTGCG
CCAGGAAGTGACCCAGCTGCTGCCGGAAGTGCAGGAGTGCCACAACGTCATGCGTGCGCG
AAAGCACGCAATGAAGGCCGCCTGACCGCAGCGGTCGGCCCAATCAGCGGGACTGGCAGC
CGGGGCGGTTTACCGCCCCGGCTGTTGCATTTGCGGCCCGCGCCGATGGCCTTTGATCAG
GCCGCGTCGTCGTTCAGCATGTAGCCCAGCCCACGCTTGGACTCGATGCTGACACTGGCC
GAGCGTAGGGCACGGCGCAGGCGTGATACGTGCGGATCCAACACGGTGGTACCGCCGTCG
GCGCCGGCCAGGTGCACGGCAGCACTCAGCACTTCATGGCGGACGATCCGGCCCTGGCGG
GCGCAAAGCGCTTCCAGCAGCAGCAGCTGGCTGCGCGGCAGGCTCAGGGGCGCACCGCCT
ACCAATGCCATGCGGTTGGAAAAATCGAACGTGAAATTGCCGATTCTCAGAATGTGGCCG
GCATCAGCGTCGAGGCGCCGGGTAATCGCGCGCAGCCGCGCGGCCAGTTCGTCGAACTCG
AACGGCGTGGGCAGGTAGTCATCGGCACCGGCATCCAGGCAAGCGATGCAGTCGGCAGCG
TGGTTGTGGCGCCCCAACAGCAGAATGGGCAGCCAGGTACGCAAGCCGCGCACGATCTGC
ACCAGCTTCAGTGAATCGCCTTCGGGCAGCCAGCGGTCGAGAATGAGGGCGCGGTACTCC
ACGGCCTGTACCGCGGCCTTGGCCAGTGACCAGGTTGCCACGAGGTCCACCAGCATGTTG
CGGCTCTGCAATACGTTGCGAAGCGCCTGTGCAAGTTCGGCGTCGTCCATGGCCACGAGG
ATGCGCATGCTGCGTCTTTTCCTGATTGCTGGATCCGGCGGGCGTGCAGGCGCACTGCGT
AGCGTCCGTCATGGTGGTGAGGTCGCAGCGGGGCCGAGCAATGGTCACGGCTGCAGCACG
TGCTGCAGCTGGCTGATCATCCCCCCCCGGGATGCCTGTCCTGGCATTGGCAGATGCAGG
ACGCGCAGCGCGGGCAGCGGACGGCTGCCTGCCAAGCGATCTCTACGTCGTATGGAGACC
TGCCACGTGGCGGTGCATCACACTGTGGCAGATGTCGAGGTGGTGGGCGCGCACCACCAC
CTCAGGCAAGCCGGAGAGGCTTAGCCGTTGCAGCAGTTGCTGTCGGAGCTGCTGCAGCTG
TTGCCCAGGTTTTCCTGCTGGTTTTCGATCATCAGGCGCTGCAGATTCAGGACGCGATTC
ATATCAACTCTCCTTAGTCGTACATGGGATCGGGAGGCATGCGTGCCTCCCACGCGTTAC
GCAATGAAATGATTCACTGCGCGATTGCACCACGCAATCTCAAAGCCCTGTTGCAGTTGC
TGAAGAACCCCGGTCTATACGTGGCGGATGGAAAATGGCATTGCCGATTGGAATGAGTCA
AGTCAATTGTGGAATGAGAATCGCCTGCGCAATGTAGCGGCAAGGTACGGTGGCAATCAT
CGATCTGCAGGGACATTCCGGGCGGCTGCATTGCAGCGATAGCCGGCGGATTTCACGCCG
TGCTTACGAATGAAGCAGGCAGGGAATCCGCATTCCGCATTTTGCGATGCCTGCAGGCTG
GAGCGCCCGCAATGCATCCATCGCGCATGTGCGAGGCGTTCGCGGATGTGTGCACCGGGC
AAATGAGCCGTGGAACCGACCAGGGAGAGACGATGTCAGCGCGTCAACGATCACTGCGTG
AAGCACGCCACATGGACAAGGCCGCCTATGTGGGGGGCGACGAGCGGTTCTACGAATTGA
GCTACAACCAGTACCGGCCCAGCGAAGATTTCCGCAGTATCGTTGAAGCGGAGATCGAGG
CGGCCGGCATGGCGTGGACGATCCATCGCATCGGAGTCTGGTCGCACCTGGCGACGCATG
GCGACCCGGTCGCCGGCAACCTGCCGCCGCAAGGCTGGAAGATCCACGTTTCAGCCACGC
AGGAGAACTGCCAGCGGTTGCTGCGCACCGTCACCCGGATGGCCCTGGCCGAGCGCGTGA
AGTTCAAGTTCGCCAATGACATGAACACGATGCGCATGATGAGCTCCAAGCGTTGGCCAC
GCGGTGGCTCGGGCAAGTTCATCACGCTCTATCCGCTGGACCTTGCGGTCTTCACGCGCT
TCATCGAGCAGCTGCACGGGGCGCTGAAGGACGAAGATGGCTCGTACATCCTGTCCGATC
GACGCTACAAGGACTGCCGCTGCCTGTATTACCGCTATGGCGGCATGCGCCAGGTGTACC
GGCTTGATTTCATCGGCCAGAAGGTGCCGATGCTGGTCGCGCCCGACGGCAGCCATGTTC
CCGACCTGCGCAATCCCTATTTCGAGGTGCCTGCCTGGGAAACCGACCCGTTCCCCAGCG
AGGATGATCCCGGCGAGATGACGTTGAAGGAGGGCCGCTATCAGGTGCAGGCCGCGCTTG
GGTTCTCCAACACGGGCGGGGTCTACCTGGCGTTGGATCAGGTCACCGGGGAGGAAGTGG
TCATCAAGGAGGCGCGGCCCCATGTGGAAATGCACGGGGAAGGGCTCGACGCCACCAGCC
GCCTGGCACGCGAACGACGCAATCTGGAACTGCTGGGCCCGGTGGGCGCCTCGCCGCGCT
GCCTGGATGCATTCACCGATTGGGAAAACAGCTATCTGGTGGAAGAGCGCCTGGATGCAT
TCGATCTTCGCGAGCTGATGCTCAAGCATTCGCCGCTGATGAAGGCCCGTCCCAGCGCAC
GCGATGGTAGTGACTACTACGGCATGTGCGTGACCATCTTCACCGGTCTGCTTCGCGCGG
TCGACCGCGCACACAAGGTGGGAGTGGTGATCGGTGACATCTCGCCGTCCAACATCATGG
TCGACCGCAGCGACATGCGTGTGCGCCTGATCGATCTGGAGGCCGCGTTCCTGGACGGCA
GCGATGAGTGGGATGACATCCATACGCCCGGATTCCGCCGGATCATGAAGGGTCGCAAGC
GCGCCAGCTGTTTCAGGGATGACCGCTATGCGACCGCGGTGGTGATGTTCTACTGCCTGT
TCCCGCTGATGGCCATGGCCTACATCCGTACCGACCTGTTCCAGAAGGTGCTGCCGGTGA
TGATGGAGGACATCGGCTGGCAGCACACGCCAGTGGCCGAGGTCATCCAGGCGCTGGTGG
ACGATCGTATCGGCCTGGAAGAGGCCGCACAGCTGCTGCAGCAGCCGGCGACCCTGCAGG
CGCCGTTCTCGTCGCCGCAGCGCCCGTTACCGGCGCCGCGCCAGTGTATCCGGCGGCTGC
TCGCGTTCATGGATGCACACAGCCGGCTGCAGCCGGAGCGGACGCTGTTCCCACTTGACC
CGTTCTCGCACTCCACCAACACGATGAGCCTTGGTCTGGGGGCGACCGGTGTGATCCACG
CCTTCCATGGGGTGGGTCATCAGCCGTCGCCGGCGGTGATGGAGCGCTATGCGCAGGAGC
TGCAGGCCCTGGATCGCACATCGCTACCGCCGGGGTTCCTCACCGGCCTTGCCGGCATCG
CCTGGTCGGCGCTGCTGCGTGGCGAGGTGGAACTGGCCCGCAGCCTGCTCGACAGCGCTG
ACGGCAGTGACCTGTTGCATGCGCATCACTCGCTCTATCACGGCATGGCGGGTATCGGAA
TGGCGCACCTGGCCATGCATCACGCGACCGGCCTTCCCGGGCATCTCGACAGGGCGCTGT
CGCTGGCGCGGCGGCTTGCAGACACCGTCCACCACGGAGAGCGGGGTGCCTACTGGCAGG
ACGAAGGTGGCGTCCGCATCGGCATGGGTTACGGCCAGGCCGGCGTGGCGCTGTTCCTGC
TGAGGCTGTCGCAGCTCAGTGGTGATCCGGCATGGCGCGTGCTTGGCGAGCAGGCACTGC
GACACGATCTCTCCTACGGCTTCGAGCTGGAGACCGGAGTGACCACCTTCCCCAGCTCAC
CGGAAGAGGTCAACACCTATGAACCCTATCTGGAGCAGGGGACTGCGGGCATCGCCAAGG
TCGCGATCCGTTACGGCCTGTGGCAGGACGTGAATCGGCTGGTGGATGACTTCCATCGCA
AGTATTCCGGCTTCTGCGGCCTGTTGTATGGCCTGTCGGGCATGCTGGATGTGTTTGTCG
ACGCCCATCTCTACTCCGGTGACCCTAGGTACCTGCAGATGGCGGAGCGACCGTACCAGG
GCATCGTCGATCTGTATCTGTTCGAGGAGGAGGAGGGAATGGCGGCGGTGCCGGGCGAGA
ATCTGTTCCGCATTTCCTTCGACCACGGTACCGGCATCGCCGGAGTGATCCGCGCCCTGC
ATCGGTACGACACGCTGGCGCCGGATGAGTTCTTCCTGGATGCACTCGATGTGCATGGCG
CGGTGGTACGGGAAGTGGACGGAGTCGGGGTGGGGCAGGCGGCGGTTGCATGAATGCGCG
CCCGCACCCGGCCGGACAGCCACTTCAGCGCGAGCAGACCGCGCAGCGGCACAGTGTGCG
CGCCATCCTCGCCAGCTTCGCGATCCTGCTCGGCCCCCTCCGCGGGCGCTACCTTGCGGT
GGCCGCCACCACCGCGATGTTCGGCGGACTGGGCGGGCTGCTGCATCCGCTGCTGATCCG
CGCGATCTTCGACGAGGCCGCCAGCCGGCAGGATTTCAATCGCTTCCTGCTGCTTACCGG
TGCATATCTGCTGCTGTGCCTGGTGACCAACCTGGGCAACTACAGCTGCGCGCTGTGGCA
GCAGCGCGTGGATAACCGCATCGTGGAGCGGATCGGGACCTCGTTGCTGACCGCCTACTA
TGGCCGCAGTTATGACGAGGTGGTGCAGAAGGGGGCTGGCTACTATGTGGCGCGGATCCG
CTCGGACGTGAAGGATGGCGTGGTGCCGATGCTGTCGGTCGCACGCACCACCCTGACCCA
GGCGGTGACATTCGTCGCCTTGATCGCAGCCCTGCTGATCATCTCCTGGCGTGCGTTCCT
GGTGCTGATGGCCATCATTCCCATCGCCACCACGGTCAGCGTGCTGGTCGGCCGACGCAT
CCGCGAGCTGACCGTGGTGGAGCGTGACCGCGAGGCCGAACTGGTTTCTTTGCTGACCCG
GGCCGTGTCTGCCTTCAAGATGGTCTGTACGTTCGGCCTGGGCCCCAGGACGGTGCAGGC
CCATGACCGCAGCCTGCGCGAGGTGCTGGATTCGACCTACCAGCGCTTCAGGGTGGTGAG
GACCCTGCAGGGTGCGAGCGACCTGACGATGGTGATCTCGGATGTCTGCTCGATCTTCGT
CGGCGCACTGTTCGTGTTCCGCCAACAGATGACACTGGGTTCGTTCATCGCCTTCATGAA
CGCCTTCTGGCGCTCAGCCACGACGCTCATCGGCATCTTCAAGAACATTGCCGAGATGCA
CAGCCACGGTGTGGTGGTGGTGCGGGTGGCGGAGTTCATGACCGCGCCGGCAGCCGCGGC
GTCGGCCACGCACATCGAGGGTGGTCTGCTGGCGACGTCGATCGGCTACGGGTACGGCGC
CACTCCCGTGTTTTCGGATTTCACCCTGGCCCTTTCACCCGGTGAACGTGCACTGGTGAT
TGGCGACAATGGCAGCGGCAAGACGACCCTGGCCAACGTCCTGGCCGGGTACTTCCAGCC
CGTCGCCGGCCAGCTGCTGCGACCGGCGCGTATCCGCGCCATCACGCTTCCTCTGCAGTT
CCCTCCGCTGAAGGTGCGCGACCTCGGCGCCGATCCGGTGCTGCTGGCGCGACTGGGGAT
GGACGGCGACGGGATCGCCGACAGCCTGCCGGAAACCCTGTCGGCAGGGCAGCAGCAGAA
GATCGCCCTGGCGATGGTGCTGGGCGAGGATGCCGACCTCTACATTCTTGATGAGCCGGT
CGCCAACCTCGATACGGCCAGCCGCGAGATTGCGATGGACGCGATCTTCGCACGCAGCCA
TGGCCGCATGCTGGTGATGATCATGCACGGCGCCGAGGCCTACCGCGCCCGATTCGATCA
CGTACACGAACTTGGCAGGTCCATGTGGCAACCGGCACGGGTCACGCCCGTGCACGTCCG
GGGAGAGGCATGACATGAAGTCGATACAGGGTGCAGAAAAGGGTGCGGGCATGCGCAGAC
TGGTCTACTGCGCGCAGGTGGCGCTGCACAATACACTGCGGAGCAAGGCCATCACCGCCC
TGATGGTGCTGGCCATCGCGGTGGGAATTGGAGCCAGCATGACCACCTTGACCGTGGTCT
ACCTGCTGTCCGGCGATCCCTTGCCCGGGCGCAGCGGTGACCTCTACTACCCCCAGCTGG
ATGCCAATCCGAACTCGAAGGGCCGCGAGCCGTACGACGTGCTGGACTATCGCTCGGCCT
TCGACCTGTGGTCGTCCGGGCGCGCGGACCAGCAGACGCTGGTGGTTGCCAATCCGGTCA
AGCTGCGGCCCGATCAGGGCAGCGCGCCACCGGTCATCCGCTCATCGATCTCCACCACCA
CCGACTTCGCGACGATGTTCGCGGTGCCGCTGGCGCATGGACGCTGGTGGTCGCGCGAGG
AGGATGACGCGCGCGCACGTGTGGTGGTGATCTCGTCGGAGCTCAACGAGCAGATGTTCG
GTGGGGGCGACAGTGTGGGGCAGACACTGCGGGTCAAGGACACCGCGATGCGCATCGTGG
GCGTGCTCGCGCCCTGGCGACCCTCGCCGCTGTTCTACAAGGTGCGGGGCGGCCGCTTCA
GCGGCGGCAACACGTCGGGCTTCTTCGCCTCGGCCGATGATCTGTTCATGCCGCTGACCT
CCAGCCTGGAGATCAATGACGGCGACTTCGTGCCGTTCACCTGCTGGTCCACGCCGGAGG
AGCGCGGCCGGCTGCAGACCGCGCCGTGTGTCTGGGTACACCTATGGGTCAAGCTGGACA
GCGCCGCCAAGGTGGCCGCCTATCAGCGGTTCCTGCAGAACTATGCCGCTGAGCAGAAGG
CCCTGGGCCGGATCAGCCACGCCGACAACACGCGGCTGCGCTCATTGATGCAGTGGCTCG
ACTTCAACCAGGTGGTACCCAGCGACGTGAAGCTGCAGGCCATCCTGGCCTTCGCCTTCC
TCGGGATCTGCATTGCCAATGTGGTCGGTCTGCTGCTGGCGAAGTTCCTGCGCTACAGCG
GCGAGATCGGCTTGCGTCGCGCACTGGGCGCAAGCCGCGCGGCGATCTTCCTGCAGTGCG
TGGTCGAGGCCGCGCTGGTGGGGGCACTGGGTGGCACGCTGGGCCTGTTGCTGACCTGGC
TCGGCCTGAGCGCGGTGCGCAGCCAGCCGGTGGCCTATGCGGACCTGGCGCGGCTTGATA
CCACCATGCTGCTGTTCACCCTGGCGCTGTCGGTGCTGGCCAGCCTGCTGGCGAGCCTGA
TTCCCGCGATCCGTGCCAGTGCGGTCCAGCCCATCGCCCAACTGAAGCTTCTGTAGAGGA
ACCACCATGCAGATCGGCATCGTACTTTCGGCCCTGCGCCGGCACCGCCTGGCGACCTTC
CTCATCGCGATGGAGATCGCATTGGCCTGCGCCGTGCTGTGCAACGCGATCTTCCTGATG
ATCGAGCGGAACGCTGCAATGCAGCTGGTCAGTGGCCTGGACGAGTCACGGCTGGGGGTG
ATCCAGCTCGACGGCATCGATGCCGAGCGCGCCAACGATGTCAACGCGCGGGTCGTTGGT
GCATTGCGGGGGCTGAGCGGCGTGACGGCGGCCGGGCTGGTCAGTGCCATGCCGTTCGGC
AGCCCGGGCATACGCGCCGGCGTCAACCTGGACGAGGACCAGCAGGTGCCCGGCGGTGTT
CTGGATTTCTACCTGGCCGATGCCGTGGCCCTGGACGCGCTGCAGTTGCACCTGGTGGGG
GGGCGCATGCCCGGTGCGGACGAGTTCGCACCGACCGATGAACTGGTGCCGGCCAATCCC
CCGGCGCTGGTCACCCAGGAGCTGGCCCAACGTTACTGGCCCGGTGAAAACGCCGTGGGC
AAGAGCCTGTGGGCGATGGATACCCGGCTGCGGGTGATCGGCGTGGTCGAGCACATGGCC
GTATCCCGCCCCGGCCGCGGTGAAGCCAAGGGCTCGGACTGGTCGGTGATCGTGCCCGCA
TCGCAGGGGCCGCGCCTGACCGGCCGCTATCTGGTGCGCGCCGAGGCCGGCGACATGAAC
CGCGTAATGCGCGATGCGCAGCAGGCAATCCGCCGTGTCGCGCCGGACGTGGTGTTCGAT
GTCGAGGGCAGCCGGCGGATCTCCGAACTGCGCGAGCGGCATTTCGAAGGTGACCGGGTC
ATGATGGGGCTGCTGGGCGGTGTCATCATCGCACTGCTCGCTGCCACTGCCCTGGGCATT
GTCGGACTGGCCAGTTACTGGGTGGAGCAACGTCGCAAGCAGATCGGCATCCGCCGCGCG
CTGGGGGCCACGCGCACCGATGTGATGCGCTATTTCCAGATCGAGAACCTGCTGATTGTC
TCCATCGGCATCGCGGCCGGGGCTCTGCTGGCCTACGCGATGAACCTGACCCTGATGCGC
TTCTACGAACTGCCGCGCCTGCCACTGCTGTACCTGCCGGTGAGTGCGGTGATCCTGCTG
CTGCTGGGCCAGGCGGCGGTACTGCTGCCGGCGCTGCGTGCCGCGGCCATCGCGCCGGTG
TCGGCCATCCGTTCGTTGTGAGTCCCGCAGCGGCCTTGGCCGGTCGCTGCTTCCATCTGC
AAGCGAGAATTCCCATGCTCAGGATGCAAGGCGTCAGCAAAGTGTTCCAGGTGGGTGAAG
TCATGACCCATGCATTGCGCTCCATCGACCTGTCGGTGCAGGAGGGCGATTTCCTCTCGA
TTACCGGCCCTTCCGGCTCCGGCAAGTCCACACTGCTGAACATCCTCGGTCTGCTCGAGG
GCTTTTCCGGCGGCCACTACGCGATCGGCGGCGTGGATGTTGGCTGCGTGCGCGACGCGG
CGCTCAGCGCGCTGCGCAACGAGAAGATCGGCTTCGTGTTCCAGGCGTTCAACCTGATTC
CGGATCTGACCATCCAGGCCAATGTGGAGGTGCCCCTGCGCTACCGTGGCATGGCGGCAG
CCGAATGCAGGCAGCGTGTGGCCTCGGCACTGGCCCAGGTCGGACTGGGCAGCCGCATGT
CGCACTATCCCGGCGAACTGTCGGGCGGGCAGCAGCAGCGCGCGGCGATCGCCCGCGCCA
TCGCGGGTACGCCGGCCCTGCTGCTGGCTGACGAGCCGACCGGAAACCTGGACTCGCAGA
TGTCGCAAGGGGTCATGGAGATTCTGCGTGAGCTCAACCAGGGCGGCATGACCATCATCA
TGGTGACGCATGACAAGGAGCTGGCGGCGTGCGCGGGTCGCAGCGTCCACATCGTGGATG
GGCAGATCGTCGAGGTCACAGCGCAGGCCATGCAGGCGCTGTGCGCCTGAGCTGAAAGAG
TGTCACCCGCAAGCAGAAGGGGCGGCCGATCGGCCGCCCCTCCTGTTTTCATCGCACTGC
AGGCACAGATCAGAAACGCACGGACCAGCGTGCATTCGCACCATGGTCACGGCTCTCGCT
GCCGAACTGGCCGCTGTAGCCCAGCTCCAGCTGCTGGCGCGAGGTGAGCCACGCCGACAG
GCCCAGTTCGGCCACCACCGCGTTGTCGGCGATCGGCGCGCCGTTGACCGCGAACGTGGA
GCTGCCATTGGCAAACGCAAGGTTGGCGACCTGGCTGCGATCCCCCGAGGCACGACGATA
GCCGACGCCCCCGCGCAGGTGCAGCCAGCTGTCCTGCTGGAACGAAGCCTTCAGCCCCTT
GTCGAAGCGCACGCCGGCGGTGGCGATCGTGGTTCCGGTGTCGTCCACCTTGCCCTGCAG
CGCCGCTGCTCCACCGCGTTCGCTGATGCGCTTGAGGTCCACTTCCACGCGCGCCACCTG
CAGGTACGGCTCCAGCCCGGCTTCGGGGCCACCGAAGCGATAACCAGCTTCGATGAAGGC
CTGGCGGGTGCGGGCGTCGTAACGCGCGCTCAGGCTGTCACTGAAACCTGCGAAGGCGAC
TTCACGCGTGCTCTTCACCTCGTGCTTGCTCCACGCCACACCACCGCGCAGGCCGAAGCC
GCCCCAGGTGTGGCTGGCATAGGCACCGAAGTGCGTGTTGTCGATCTTCGACTTGGCGCG
GCGGTCCTGCTGCTTGACGTCGGTACGGCCGGTACCGGCCAGCACGCCGACCTGCCAGCC
GGAGAACTCGCGGTCGATGCCGACCAGCAGGCCGTTGCTGTTGGCCTCGGTGCGGGCGGT
GTTGAAGTCACCGTCCAGCCTGCTGTTGCCACCGATGGCCTGCACCCATGCACCCGTCGC
ATCACCCACGTCGCTGCCGGGCGCGGTGGCGCCGGCACGGCGTGACAACGCGGCATCGCG
CACGTAGCGGCTGCCCTCGACCAGGGCGATGGCCGTGGCCGGATGCAGCTCGCCGCTGAG
GCCATCGAGCACGCCACCGACCTGCTGCGGGAACAGCTGGGTCAGCGGCTTGGGCAGGCC
CTGGGCGATCGGCAGCAGGTCGGCGGCGGCCGCCACCGCACGCTGGTTGGGCGTGTTGGC
AGCCGTGGCCAGCGAAGCGCCACGGGCAACGTCGATGCGCGTGCCATTGGCACCGTAGGC
CAGGCTGAACTGCAGGAAGGGCGAGAACGCACTGAAGTCGGTCTTGGCGAACTGGCCGCT
GATGCCACCGTCGGCACGCAGGACGTTGAACTGTTCGCCGAGGTAATACACGCCCGGTTC
CGGCAGGGCGACCAGGGTGCCGCCGAGGGTCGCGGTGCCGGTCACGTGCAGCTGGTCACT
GCGACTACCCGGTGCCAGCTCCGCCGCATACACGCCGGTGGCGCCCTGCACGTAGTTGCC
GTTGATGGTCAGCGTGCCGATCGAGTTGCCCGGCGCGATGATGCCGTCCACGCGGGTGTT
GCCGAGCGTGCCGACGCCCTTCAGCAGGCCATTGGCGCCGACGGTGGTGGTGCCACCGGT
CTGCGTGCCGTTGAAGGACACCACGCCGCCGTTGACTACCAGGTTGCTGTTATCCAGCAC
GCCGCTGGTGCTGACCGTGCTGACGCCACCGGTGGTGGTCAGGGCGGTGGAGACCAGCCT
GCCGTTGAGCAGCAGCCGGCCACCCTGGACCTCGACCGCCGAGGTGAGCGTGTTGGCGCC
GTTCAACTCCAGCATGCCGTCCTGCACCACGGCGCCGTTGAAGCTGTTGTTGCCGCTCAG
GCGCAGCCAACCGATACCGGATTTGGTCAGCTTGCCGGGGCCGCCGATGTCGTTGGTCCA
GTTGTCCCACGCATCGCCTTCCCAGACCTTCAGGCCGCCGGCCCTCTGGTTCATCACCAC
GTTGGTGTCCACGCGCAGCGAGCCGTAGCCTTCGATGGCCTTGCGCAGGTCGACCATGCC
CCAGCCGTAGATTGCATCGATGCCTGGCGCGCCGAGATCGCGTGCGGTGGTCAACAGCAC
GTCGCGGACCTGGGCGTTGTCCAGGTACGGGAAGCGCTCCATCAGCAGGCCGAGGGCGCC
GGTGATATGGGGGGCGGCCATCGACGTGCCGGTCTTGGTGCCGTAGACGTAGTTGGTGTT
CTCGCTGTCGATGATCAGCCGCACGTAGGCGGAGGTGTTCTCGATGCGGCCCTGGATATC
ACCGGAGACGATGGTGCTGACGATATCGGTACCGGGGGCCGAGATGCACCAGTTGGCGGC
AACCCCGCAGATGCTGGAACTGCCATCGATCACGTAGTCGGTTTCACCTGCGGCGGCGTC
GGGCCGGCGGACATTGGCGACCGCCAGCCAGTACGGTTCCAGTTCGGGCTTCCAGCGCGG
CATCGAGGCGGTGATGCCGGCAACCGCACCGCTGCCATTGCCAGCCGACCACACCTGGAT
GAGAGTGGAGCCCGGGGCATTGCCGTTGTTGGCGTAGATGCTGCCGTACACGCCGTAGTC
GGCACCAATGCTGGCGTACTGCTGGTCCAGCGCGGCGGCGGTCATGTTGCGCGTGGAAAT
GCCCCAGCTGTGATTGATGGCGCGTACACCCTGCGCCTGGATCTGCGCATACATGTCCAG
CGTGGCGGCATCATCCGGATCGGTGCGGTACACCGCGCGCGGACGATAGAACCTGTCCGG
GTCCAGGCGCCACTCGTAGTAGGTGTCACCGAACACGCGGGCGGCGGTAAGATCCGCACC
AAAGGCCACGCCATGCATGCCGGTGCCATTGCGGTTGGCGCCGATGGTGCCAAGCACATG
CGTGCCGTGGTCGGCGTAGCTGAAGCCGTAGGGCTGGCCGGCGGCGATCAGGCGTGCCGC
CAGTGAGGCCGGAACGCCGGCGCCCAGTCCGTAGTAGTTGTAGCCGGGCTGTTCGCCGCG
GGTCTGCCCGCAGGCGCCGGCCCCTGCGACCACGCCCGGCGTCGCACAGTCGGCACCGAT
GGTGATGCTGGAGGTATTGCGTCCTGCAAACTCCGGATGCGCCAGTGCGGAGCCCGAGTC
GAACAGCGCCAGGCGTACGCCCTTGCCAGTCAGGCCGCGCGCATAGGCGTAGTCCGCGCC
CATCGCGCCCAGGCCCCAATCGGCGTTGAATTCATCGCTGCGCCAGCTGGCCGGATCGCC
GGGGTTGCCAAGAACGGCGGTGCTGCTGGCGGCGGCTGCAGTGGCCGTGGTTGCAGGTGC
GGTGCTGGCAGCGGGCTGCGCCCACGCGGCCTGCAGCTGGCGCTGCTGCTGCCAGGCCTC
GAGTGATTCGCTGGCCATGGCTGGCAGTGCGGTGGCCAGCAGCAGCGAGCTGGCGACGGC
AAGCGCCAGCGGGCGATGCGACAGGGAGCGGGACGAACGGCCGTACAGCGGGTGATTCAT
CGGACAACTTCCTTGGTTGACGGACAACAAGGCCGTTAACGCCAAGGCATGGCGATATCC
CCCAGTAATGTGAAGAGAATTTTATGAACGTGTTAATGTTTTGTGATCGGTGCATGGTGC
GGCTCCAGCGGGCAGGGCACCGTGACCCTTGCTTCCGAGGCTTCGGAACCGCCCATGCGT
ACCGCATTCCGTAAACCACCGTTGGCGATATTGGGCGGTGCCGATCCTGGCAGCGACGCG
TTCGAGCGCGCAGCTGGTGGCCAGGTGCCCAGCGTCATCCCGGAAGGCAGCATGCCGCCG
GGCGACTGGCCGGCCACGGTGGTGGTGCCCTGTGGCATGGGGATGCGCGCAACCTGATCA
TGGCCCTTGCCGGTGATGCCTGCATCGTCAGCGGTGGGCGCGCCTGCACGATCTCGGAGG
TTGGGCTGCACAAGCGGCCGCTGCTGCCGCTTGCAGGGACAGGTGGCGCGTCCGACGCGC
TGCCGGACACCCCTCCGGACGAGCGCAGCAATTCGCCGATCCTGCCGTGGCGCAACAGTG
ATGAGCTGGCCGGGCAACTGCGTGTCCTGGGAATGCTGCAACACTGAGTCCAGCCGCATC
CGCCTTCACCCAACGTCCCGGGTGCAGCGCTAAGGTTGCCCGGCCTGGGCTCACCAGGCT
TATCAAGGAGTGATGTCGATGCGTACTTTCAGGAAAGTGATCGCCGGTGCTGTGTTCGCG
TTGGCCTGCAGTGGGTCGGTGGCCGTGGCCGGACCGGTCCAGCCCTGCGATTTTCCCTGC
TGGAAGGCCTACCAGGCGTGTGTAGCCGGTGGGGGTGATGCCATGGAATGCCAGTACGAA
TACGATCGATGCGTCATGGAGCGCTGCGGCGCGGTGTAAGCCCAGCCATGATCGGCTGAT
GACGGGCCCCGTCCATGACGGGGCTCTTCTGTTTGTGCGCAGGGTCGGGCACTCTCGGCG
CATTCTTCCTGGTGGAGTGGAACATGGCCGTCATGCGTGTCGTCGCCAACATCGCCACGT
CTGATCCCGCCCGTGCCGCTGCATTCTATGGCGAGCTGCTCGGCATGCCGGTGGTGATGG
ATCATGGCTGGATCGTCACCCATGGCGGGCAGGGCAGTGCGCTGGCGCAGGTCAGCTTCG
CCAGCGAAGGGGGTTCCGGCGCACCGGTGCCGGACCTGTCTATCGAAGTGGACAACCTGC
AGGAGGTGCTGGAACGCATGCACGCGGCTGGCATCGCGCTGGACTATGGCCCGGCCGACG
AGCCCTGGGGCGTGCGGCGCTTCTTCGTCCGCGACCCGTTCGGCCGGCTGTTGAACATCC
TCGCCCACGCCTGAGCGACGGCGGGCGCTTCAGCGACGGGTGCCGCCACGCTTCGGCGCC
GGCGACACGCCGACCATGCGCAGGCAATCGGCCACCACCGCCGCAATGAAGGTGTCGGCG
TCCTGCGTGGGCGCAGCGATCAGGTCATCGGTGGCGCCATGTACGCCGGCATAGATCAGC
GAGGCCGTGATCTGCGGTGCCGGCAGCTGCCACAGGCCTGCACGGGTGCCCGCCTCGAGG
ATGTCGAGCAGCTGCTGCTGGATGGCGTTGCGCTCGGCATTGCCGCGCTGGTGGTGGTGA
TGGTTGGCGTAGACGACGTCGTGCAGTGCGTGCGTGCGCACATAGGTCTCGATGTTGGCG
CGGATCCAGGCGCACAGTCGCGCCACGCCATCGTGGGCAGGCTGCTGCTGAACGGCATGG
TCGACCTCGGCCATGAACTGCAGCGTGTAGCGCTGCGCCAGCGCCTGCAGGATCTCGGTG
CGCGAGGCGAAGTAGGTATAGAACGTGCCCTTGGCCACGTCGGCGGCGGCCACGATGTCA
CTGATGGTGGTCGCTTCCACGCCCTGTGACAGGAACAGCGCCTGCGCGGCGTCCATCAGC
TCTTCCTGGCGGGTTTCAGCGGGTTTGGTGCGGGGCCTGGCGACTGCGGGAATCTGCATG
GGGCGGGGTCCGGGTGCGACGGTCGCCATTCTAGCTTCCCCCGGCAATGACTGACCGCCG
GTCATTGACTGACGGTCAGTCAGCAAACTACGATGCGCGCACGCTCCCTCCCGGCATCCG
CACATGCAACGCTTCCGACGGCCGGCCCTGGTGCTGGCGGCCTACCTGGGCACCTTCCTC
GCCTCGCTGGACATCAGCATCGTCAACGTCGCGCTGCCGACGCTGCAGCAGGCACTGCAC
ACCGACATGGCCGGGCTGCAGTGGGTGATCAACGCCTATGCCATCGCCCTGTCCGCAGTG
ATGCTGTCGGCGGGGCCGCTGGGTGACCGCTATGGCCACCGCCGCATGTGGCTGCTCAGC
GTGGCGACCTTCACCGTGGGCTCGCTGCTGTGTGCCTGCGCAGGCAGTCTTTCCGCACTG
GTGGCAGGGCGGGCGGTGCAGGGGGTGGCCGGCGCCCTGCTGATCCCGAGTGCGATGCCG
ATCCTCAGCCATGCGTTCCCTGATCCGCGCCAGCGTGCACGCGCGATCGGGGGCTGGTCG
GCGTTCAGCGCGCTGGCGCTGGTGCTGGGGCCGCTGCTGGGAGGCGAACTGGTGCAGCAC
GCAGGTTGGCCCAGCATCTTCCTGATCAACCTGCCGCTGGGCCTGCTTGCACTCGCGCTG
GGGGCCTGGGGCATTCCTGAGCGACGGCATCCGCAGCACGCCGCGCTGGACCCGGCCGGG
CAGCTGCTCAGCATCGTCGCGCTGGGTGCACTCAGTTACGGCCTGATCGCGATCGGCGAG
CACGGCCTGCTGGCACCTTCGACCCTGCTGGCGCTCGGCATCGCAGCATCCGGCCTGGCG
CTGTTTGCGTGGGTCGAGCGCCGCGTGGCGCGGCCGCTGCTGCCGCTGGACCTGTTGGCG
AAGCCGGGTTTCGGCATGCTCAACCTGGCCTCGTTCGTGCTTGGATTCACCGCTTATGCG
AGCCTGTTCTTCCTGTCGCTGTTCTTCCAGCAGGCGCAGGGACACGGGGCCGCGCAGGCC
GGTGCGCAGCTGGTACCGCAGTTCGTGCTGATGGCGGTGGTGTCGCTGCTGTTCGGCCGT
CTGGCGGCGTGGTTCGGGCTGCATGCCGCGCTGGTGACGGGCTATGCAATGACAGGCATG
GCGCTGTGTGCGATTGCCACGTTCGAACCGACTACAGCGCACGGCCAGGCCAGCGCACTG
CTGATGCTGCTCGGCACTGGCATGGGACTGGCGGTACCTGCGACCGGCATGGCGGTGATG
TCATGCGTACCGGCCGAGCGTGCCGGCATTGCGTCGGCCACGATGAACGCGTTGCGCCAG
GCGGGCATGAGCCTGGGCATCGCGCTGCTGGGCAGCCTGATGGGCCTGCGCGCGGTACGC
CAGTTCACTGCGACAGCGCAGGCGGCAGGGCAGCCCGCAGTGGCCGCACAGGCGCGCACG
CTGATCCTGCAGCCGTCTTCACTGCTGCCGGGGACGCAGATACTGGCCTGGTACCGCGAC
GCGATGGCCAGCGGTTTCGGCTGGGCGATGGCTGTCGCGGGCGTGCTGGCCCTGTTGGCG
GCGCTCGCCCTGTACCGCCAGTGCAGGCGCGCCTGAGCACGCTGCGGTCAGCCCTGCTGG
CGTTGCGGCCCTTCCTTCGTCGGCGCGGGTTCGGCCGCGTGCTGCCGCTGTTGCCGTGCA
TTGGCATGGCGCGCGTGCCCGCCTTCGCGGCCGATCGCTGCCATGTGCTGGCGATTGCGG
CTGATCGCCTCGCCGCCCTTGCGGCCTGCCACGCGTGCCTCGGCCGGGCTGAACTCATGT
GCATTGCCGGACGCATGCGCGGCGCGTCCACCCTTTGCGGCAATCGCGCGCTGCTTGTCC
CGGTCCATCGAAGCGAAGCCGCGATGGGAGGTGCCGTGATGCTGGTCAGCCATGTGAAGG
CTCCCGGTGCATGGAAGGGGAGCTCATCCTTGCGTGTGCCCGGATAAGGCAGTGTCCGCA
CCGGCGGTGCTGCCCTCACGCCACGCCGCACCGGCTTTCACGGCGCAACTACGTCGCTGC
GCGATGAGCGCCGCTTGGCTAGGATGGACCGGCATGGCGGATGACCGCCCAGACAGGAAA
GGACGCCGTGAACAGATTCGGATGGCTTGTACTGCTGGCCTGCGCTGCACCGGCCCATGC
GGACACTGCGCTGCTGAGCGGCAGTTTCGTTCACTTCGGTTACTCGGCCACCGATGAGCA
GCTGCCAGCGGCACAGCTGCCGCTGTTCCTCGACGAACTGCGGGACCTGGGCAACGACAC
GCTCATCATCGGCCAGACCCGCGCCACCCGTGCCGGCGTGGGCTGCGCCAGCAGCGCGCA
GGATTTCGAATGGATCGCCGGCTTCCCGGCCAAGCTGGGCACGGTGCTGGACGCGGCCGC
AGCGCGTGGGATGAAGGTCGTGGTCGGCACCACCTACAGTTCGGGCCAGTGTGCGGCGTT
CTGGCAGGGCTCGAACGCTGCAGCGGTGGCGCAGGACGCAGCGCAGTCGATGGCGCAGCT
GGCCCAGCAGTACGCGATGCATCCGGCATTCGCCGGCTGGTACATCACCGATGAGCCCGC
GCAGGTACCGGCCGAGCGTGCGTCGTTCTATCGTTCAATCGTTGCCACACTGAAAGCGGC
GACGCCGTCCAGGCCGGTGATGGTGGCGCCCTATCTGGCATCCTCCAGCGTCGACCCGGC
CAGCGTGGCCAGTGCTGCGCTACGGTTCCGCTCTGCCACGGGGGTCGACGTGCAGATCTG
GCAGGACGGCATCGGCGCGGCGTCGCACGCGAAACTGTTCCAGTGGGATCGACCGGGCTA
TTCCACCGAGCAGTACTACCAGGCGTTGTCGGCGCAGCTGGGCGCCAGCGCTGTGTGGGC
CGACATCGAGCTGTTCAACCATGGCAGCCCGCTGTTCCTTGATACCGGTAACGGCCTGTC
CGGTGCATACCGGTCGGCGTCGGTGCAGCGCATCAACCAGCAATTGTGGAGCGCGCGTTC
GGCTGGCAAGCGCGTTGCCTGGCTCAACCAGTACCACATGTCCGAAGTGGTTGGCCCCGG
CCAGGGCTACGGCGAGGCGCCGCGGATGATGAACACCTATCGCGGGTTGTACGGGTTGGG
TGCCTCGTACATCGTCGATCCGGTGCAGACCACCTATCACTACAGCGTGGCGCCGGCGAC
CAGCTATCCCGACGGCAGCGGCCATGAGCTGTTCGACCGCCGGGTAGGCGACCCGCGCAA
TCCGATGGACGCGGGCTGGGTAGGCGTGCACGGCAACGTCAGCATCACCATCGATCTGGG
CCAGCGCCGACGGGTGGACTGGATCGGCCTGCATACGATGACCCGCCCGGCCTGGGGCAT
CGTCACGCCGACTTCGGTGGAGGTGATGTGCGCCGAGCCCGGAACTGCCGCCGTAACCAT
CGGCACGCTGTCGGCACCCTTCACTCAGTCCGGCGTGATGGGCTCGACCGAAGAGGAGTA
CGTGCTCGGCAATGCAGCCCCCCTGGCTGCGCAATGCCGCACGCTGGAGCTGCGCGTGGC
CAACGGCAGTTGGACATTCCTCAGCGAGATCGAGATGGCTGCAGAGCAGTAACGCCTCAG
CGCCGGCGGGCGTCCTGCAGGCGCTGTGCGAAGGGCCGTTGTTCGAGCGCCACCAGTGCT
TTGCGCAGCACCTGCTCCAACGACTGCCCCAGATCGGCATCGAGGCTGCGTGCCGCCACT
GCGGTGGCCTGCCATTGCGCCTGCAGCACAGGCATCGCGCGCTGCGCGCGCGGGCTCAAC
TGCAGGATGCGTTCGCGCCCGTCGTCACCATTGGCAGTGTGCAGCCAACCATCGCGCACC
ATCGCCGCCACGGTCTGGCTGAGCGCCGAATGGCTGAGCCCGCAGGCCAGCGCGAGGTCC
TTGATCCGGCAGGGGCCCTGCGCCATCAGCGTGCGCAGCACCGGCGTGTAGCGCGGCCGG
TAGTCCAGTTGCAGGTGCCGGTAGGCCTGCTCGACGGCCGGGTCCAGCTGGTCCAGCAGT
GCGCGCAGCAGGGTACCCAGCGTGGCGTGTTGGAGATCCATGAGTGGGATGATATATAAG
CGCTTATATATCCTCAATGCGGGGTGGATGATGGCGGTCTCCTGGATGCTCGGCGCGCTG
CTGGCGACGGCCTGCCCGGCGCAGGATGCGGTGCTGCAGGCGGCCGCCAGCGCCGTGCAG
GCGCAGTACCTGGACGAGGCGGAGGCCGCCCGCATCGCCGATGCCCTGCGCAGCTGGTCG
GCGCAGCAGCGCTATGCGGACAGCTGTTCGGATCCTGCTGCGTTCAGCGCACGCCTGAAC
CAGGACCTGGACATGTTCGATGGCCACTTCCACGTTGAGCGCGTGGATGCAGCTGCCGGC
CAGGACGACTGGTTGATGGCCTGGCGTGCCGATGCCCGCAGCAATGGTGCCGGTGTGCGC
GAGGTGCGGGTGCTGGAAGGCAACATTGGCTACCTGCGGTTGAGTACTTTTTACCCGCTG
GATCTGGCGCGGCCGAAGTTCGCTGCGGCCTTCACGCTGCTGGCCGACACCGATGGCCTG
GTGCTGGATCTGCGCCAGAACGGGGGAGGCGACGATGCAAGTGCCGACCAGCTGGTGCGC
ACGCTGCTGGACGCGAAGATCGGCGCGGTGCAGCAGCTGGACCAGCGTGGCCGGCGCACG
CCGGTACCGCTGCCGCCTGCCAGCCTGCCCGTGTACCTGAAGCCGCTGGTGGTGCTGATC
GACCGGCGTACCGGTTCGGCGGCCGAGTTCGTCGCCTATTCGCTGCAGGCCCTGGGCCGC
GCGCGCATTGTCGGCACGCGCAGTGGCGGTGCCGCGCATATGTTTGGTGATCCTGTGTTG
CTGCCCGATGGCTATCAGATCAGCATTCCCGACCGGCAACCGATCAATCTGCGCACCGGC
GGCAACTGGGAAGGCACCGGCGTGAGGCCTGATGTGGCCGGCGGCGACGATCCGCTGTTC
ATCGCGCGGCAACTGCTGGCGCCTGCGAAGTCGTCAAGATGAACGCACGATTGCATGGCT
GTCCTATCGCAGATGCGCGAATGCATGCCTAGAATCGAAGCATCCCGGTAGTTCCCGGGC
GCTTCGAGTGAATGGACTCAATGAAGATTCTGTTGACCGGCAGTTCCGGGCGCATCGGGC
GCGCGATCTTCGGTGCGTTGGCGGCCGCCCACGAAGTGGTGGGGCTGGACCGCAGCCCGT
TCGCCACCACGCGCATCATTGCCGATGTCACCGATCGCCAGGCGGTCACGCGTGCGGTGC
AGGGCGTGGACGCGGTCATCCATACCGCGGCCCTGCATGCTCCGCATGTCGGCCTGGTGC
CGGACGCGGTATTCCAGCAGATCAACGTGGAGGCAACCGCGCACCTGCTGCAGGCCGCAC
GCGAAGCCGGCGCACGGCGTTTCGTGCTGACCAGCACCACCGCGCTGTACGGCCATGCCG
TGGTAGCCGGTGGCTGCCGTTGGATCGATGAAGACACCGAGCCGCTGCCGCGCACGATCT
ACCACCGCACCAAGTTGCAGGCCGAGACCCTGGCTGAAGCTGCCGCCACGCCGGGCTTCA
GCGTTCGCGTGCTGCGCATGGGCCGGTGCTTCCCGGAACCGCCCGAGCGCATGGCGATGT
TCCGCCTGCATCGCGGCATCGACGCCCGCGATGTGGCCAGCGCACACGCTGCACTGCTGC
TCGACGAAGGCGCCCGATTCGCCCGCTATCTCGCCTGCGCACCGACGCCGTTCCGGCGCG
AGGACTGCCTGGAACTGGCCACCCACCCGCGCAGCGTGCTGGCCCGTCGCGCGCCGCAGC
TGCTGGCCGAGTTCGAACGCCGTGGCTGGCCGCTGCCATTGAGCATCGACCGTGTCTACG
ACAGTGCCCGCCTGCGCAGTGAGCTGGGCTGGCAACCGTGCTTCGGGCCGGATGACGTGC
TGCAGCAGTATGCCGTCGGCAGCATCGAGGTACTGCCGCGCGCGCAGTGGATCAAGGACC
GCGTGGCCGAGTGAGGCCATCGCGACGGACGGGTGGCTGACCCGACCCTGAGCAGATTCA
GGAATGTGCAGGCCGGTCGCCTCAACCTCGTTGGCGGGCGGCCGCTAACCCGGTGCGCTT
CCAGCGCCGGGCCCGCCCGGCGGCCGGTGGCCTGCGCGACGGATCGCGCGCCTGCGCGGT
GCCTTCGTGGTGCCGGTCGTCCTGAACTGCCTTGCGGACCCTCCCATGCCTTCTTCCCGT
TCCGCCGCTGCCCGCCGCCCGGGCAGCATCGCCCACAAGCTGATGCTGGGCACCGCCGCG
ATCGCGCTGCTGTGCTTCGGCGTGACCGCGTTCCTGATCTACCGACAGGCCAGCGCCAGC
CTGATCAGCGCCTCGCGCCAGACCATGACCAGCGAGGCGACCGCTGAGGCGCGCCAGGTG
GCGGCCGATCTGGGCACCGCCTTTGCCAGCAACGATGCCATGGTTGAAGGCGTGCTGGCC
CAGCGCGCCCGTGGTGACGTGCCCGACCGCGCCAGCCTGGCGGCGGTGCTGGGCGAGCAG
CTGCGCGCCCATCCCGAATGGCTGGGCAAGAGCACCATGTGGGAGCCCGATGCCTTCGAC
GGCAAGGATGCCGAGTTCGTCAACACCGAGGCGCACGATGCCACCGGCCGCTACATGAGC
TACTGGGCCTGGCAGGAGGGCAAGCCGCAGCAGTCGGTGATGACCGATTACACCGAGACC
GCCAGCGGTTCCGGTGACTGGTACATGGTGCCCAGCCGCGACAAGCTGCCGAAAGTGAGC
GAACCGTATGCCTATGACATCGCCGGGCAGCAGGTGCTGATGAGTACGCTGAGCACGCCG
ATCATCGAGAACGACAGGTTCCTCGGTGTGTTCACCGTCGACTTCTCGCTGGCAGCGTTG
CAGAAGCACCTGGCCACGCTGCAGCCGATGGGGGCCGGCCGCGTCGAACTGCTGTCGCCG
AAGGGCGTGGTGCTGGCCTCGGCCAATGCCGCCGAAATCGGCAAGCCTCGCAACGACGCA
CTGACCCGCAGCATGCTGGCCGAGATCGCCGCCGACCGCCCCTTCGAGGCCTTCAGCCCC
GATGCGGCCGGCAACGTGCGCGTGTATGTGCCGCTGCGCGTGGGCGATGCCCCGCAGCGC
TTCGCGCTGGGCGTGGTGATGCCGCATGCGGTGATCGTGGCCGAAGCGCGCCAGCTGCTG
TGGCTGACCCTGCTGGTCGGCGTGATCGCCGCGCTGACCCTCAGCGCCGGTGTCTACGTA
CTGCTGCGCCGCCTGGCGATCCGCCCGCTGGCCGAAGCGGTGCGCGTGGCCGGTGACGTC
GCCGCTGGCAAGCTGGACAGCACCCTGCCAGCGCGCAGCAACGACGAAGTGGGGCGCCTG
CTGGACGCGATGCAGGGCATGCGCGGCCAGCTGCAGGCGGTGATGGCTGCGCAGGCCGAA
ATGGCGCGCCGCCACGATGCCGGTGAACTCAGCTACCGCATGGATGCCGCGGCGTTCCCG
GGCGAGTACGGCCGCATGGTGGCCGACAGCAACCAGCTGGTGGCCTCCAGCAACGCGGTC
ACCCAGCGCCTGGTTGAAGTGATGCAGCGCTATGCCGTCGGCGACCTCAGCGTGGACATG
GAGGCGCTGCCGGGCGAGAAGGCGGTGTTCACCGCTGCGATGGCGACCACCAAGCGCAAC
CTGGCCGCGATCAACGAGCAGATCCAGCAGCTTGCCGCTGCGGCCGCCGCCGGTGACTTC
GCCGTGCGCGGTGATGCACTGCGCTTCGACCACGATTTCCGCCGCATGGTGGAGACCCTC
AACACCATGATGGAAGTCAGCGACCACAACCTGGCCGCACTGTCGACGCTGCTGCGCGCG
ATCGCCGCCGGTGACCTCAGTACCCGCATGCAGGGTGACTTCCATGGGGTATTTGCGGTG
ATGCGCGACGATGCCAACAGCACCGTGCAGCACCTGACCCAGATCGTCGGCCAGATCCAG
CAGTCGGCAGCCAGCATCCGCCTGGCCGCCGGTGAGATCGCTGCCGGCAACAGCGACCTG
TCGCGCCGTACCGAACAGCAGGCTGCCAACCTGGAAGAAACCGCCGCGTCGATGGAAGAA
CTGACCTCCACCGTGCGCCAGAACGCCGACCACGCGCTGCAGGCCAACGCGCTGGCCGGT
TCCGCGGCGGGCGTGGCCAGCGAAGGCGGCCAGGTGGTCAGCCAGGTGGTGCACACCATG
GAGCAGATCGAGGCGTCTTCGCAGCGCATCGCCGAGATCATCTCGGTGATCGATGGGATT
GCGTTCCAGACCAACATCCTGGCGTTGAACGCAGCAGTGGAAGCGGCGCGCGCCGGTGAG
CAGGGCCGTGGCTTCGCCGTGGTTGCCAGTGAAGTGCGCGCGTTGGCGCAGCGTTCGGCG
GGTGCTGCGAAGGAGATCAAGGAGCTGATCGACGCCTCGGTGGCCCAGGTCGGTGCCGGT
GCGCAGCTGGTGCACGGCGCGGGGCGCACCATGCAGGACATCGTCGGTCAGGTCGGTCGG
GTCAACGAGATCATGGCCGAGATCTCGGCCGCGTCGCGCGAACAATCGGCCGGCATCGAG
CAGGTCAACCAGACTGTGGTGCAGATGGACGAAACCACCCAGCAGAACGCCGCGCTGGTG
GAGGAAGCCAGTGCCGCCGCGCGCGCGATGGAGGAGCAGGCCGAGCAGCTGGCGGTGGCG
GTGTCGCGCTTCCGCCTGCAGGCCGAGCCGGCGGCCGTGGCACGCCGCGCGGCCTGATCG
CGCAAATGAAGACGCCCGGCGGGGGCCGGGCGTCGGTTGCGTCCTTGCCGCGCATCCCTG
CGCCGGTCTGATGGCTTAGAACATTCCTTCAAACGGGTTCCAGCTGGCGCGACCTTCCAC
CTTCTCCAGGTAGTAGCTGTAGTTGGTGCTGGAGGCGACCAGCAGATTCATCGCGATGAA
CAGCATGCGCCCGACGACGTCGGGAAGGAACATGCTGACGATGGCCAGCGCGATGTTGAT
GCCGATGACCACCAGCGCCTTGCGCCACATGCCCAGGATCAACAGGTAGATCGCACCGAA
GAACAACGCGAAGAAGTTCAGGTTGATCTTCAGGCGGTCACCGAACGACAGCGCCTTCCA
GGCCTGCTTGAAACCGGGATTCTTGGGCGCGCCATGCTGGCGGAAGAAGTTGAAGCGGAA
CTGCCACTTCGGGCTGAACTGGGACAGGTCAGTGGTATTCATTTGGGGGAAACATCCCTG
TGAGAAAACGTTTTCATGATAAGGCAAGTCCTATTCAGGATCCAAGGGCTGCCGTCAAAA
ATGTGACGCGTGCCGTGTTCCACAGGCTGCGGCCGGGTGCCGCACCGTCACCCGCCCGCC
TTGTTTTTAGGATAGGGTGCGCAGTTCCGCTGCCGCCCCGGTTGGACCCGTGCGGCGGCG
GGATGTCCATGGAGGTTGCATGACCACACCTGCTACACCGGAAAACGCACCGGGACCGGT
GCTCCTGCCGACACCTGAAGTGGTGCAGGCACAACAACTGCTCGCACGCCAGCAACTGGC
GGTGGCGATGGACCGTGCGCGCACGGCCGCCACGCGGGACGCGGCACCGGCCGCGCTGGA
AAGCGAGTAACCCGCAATACCGTCGATCGCGCTGGCATGTCGCCAGCGCGATCACGGCGC
GTGCCGCCGGTCAGAAGCGCGCGGTCATGCTGAGGAAGTAGCTGCGCCCGGCGACGAAGT
AGTCGGTGGAGCCTTCCGCATACAGCTTCTTGTCGGCCAGGTTGCTGACGCCACCGCGCA
GGGTCAGCACCTCGTTGACGTTCCATGCCACGGTCAGGTCATACAGGGTGTAGGCCTTGA
GGAAGGTCGTGGCGGTGCCGGTCTGCTTGCCGGTGTACTGCGCCGACAGGCTGCCGGAGA
ACACCGTATTCGGCGACCAGTCCAGCGACGAGTAGCCGGAGAATTCCGGCGTATCGATCA
GGTTGCGGCCGGTGGTCAGGTTCCTGGCTTCCTTCATCCAGGTCGCCGAGGTGCGCCAGC
GCCACTGCTCACCGAAGCGGACGTTGAAGTTGCCTTCCATGCCGCTGGTGCGCGCGCGCT
GCACGTTGCTCATGCGCGTCCACCAGATGCCGTTGAAGCGGCCCAGCGGTGCGTATTCGA
TCTTGTTCCGGAAGTCGGTGTGGAAGTAGGTCACGCCAACATCGATCAGGTCATTGTCGA
AGCTGATGCCGATCTCGCGGTTGGTGCTGGTTTCCGGATCCAGGTCCGGGTTGCCGGCCA
TGTAGCACCCGCCGCGGGTATACCCCAGCGGGATCAGCGAGGTGCAGCCACGGCCGCCGG
ACTGGGTGGCAGCGGTGGCCGAATTCTCGGTCAGGCTGGGCGCACGGAACCCCTTGGAGA
CGCCACCGCGGATGGTCCACTGTTCGGCCGGATGCCAGACCAGGTACGCACGCGGGCTGA
CGTGGCCGCCGAACTTCTCATGGTGGTCCAGGCGCGCGCCCACGGTCAGGGCCAGGGTGC
GGTGCAGCTTCAGTTCGTCTTCGACAAACAGCGCCCAGGTATCCACTTCCAGGCTGGAGC
CGCTGACGGCGTTGCCGGCGTAGTCGATCGGCGCGCGGCCGATGGTATCGGTGTTGGTCA
GTTCCTGGCGCTTCCACTGCCCACCCACGGCAAACTGGTGTTCAACGCCCAGAGTGAACG
GCGTGGTCAGGCTGCCTTCGATGATCGTGTCGGTGGCCTCTGAGCGGCCGGTGGCGCCGA
TGTCGTTCTTGTATTCGGTCCAGTACGCGCTGAGCCTGGAGGTGCCGAAGCTCCACGTGC
CATCGTGGTTGAGCGCCAGCGAGCTGCGCTTGAGCTCACTGGCTCCCCAGGCGCCTTCGT
CCTGCTTTTCCAGCGACGCATCGATGAAGGCCTGCTGCACGCCATGGCCGGCTTCCAGCG
ACAGTTCCTGTGCGTCGCTCAGCTTCCACTGCAGCAGCGCATCGACAGTGCGGTCCTTCT
CGCCGGCGTAGGCATTGCCGTAGACACCGTGGTTGGACTGGTCCGAATCACGGCGCATGC
TGTTGGCACCGATGCGCAGGCCGAAGCGTTCGCCCAGCGGGCCGGAGAAGGTCGCGCCGA
TCTGCTGGGTATCGCCGCGCTTGCCATCACCGGGACGGGTGTAGCTGTGGGTGGCGCTGC
CGTTCCATTCGTCGCCGATGCGCCGGGTGATGATGTTGATCACCCCGCCCATGGCGTCGG
AGCCGTACAGCGAGGACATCGGCCCACGCACCACTTCGATGCGTTCGATCTGGTCGGGCG
AGATCCAGTTCAGGTCCTGGCGGCCGAGGTCGGGGCGGTAGTTGGTCGCGGCCGAGCTGC
CCATGCGCTTGCCGTCCACCAGCACCAGCGTGTAGTTGGACGGCATGCCGCGCAGCTTGA
TCTTGGACTGTTCGCCGACGGCGCTGAGGCCGCCGGTCACGCCCGGCACGCGGCTGAGCA
GGGTGGCCAGGTCGGGAACCGGCTGGCGCTCGATGTCCTCACGGCTGATCACGCTGATGC
TGGCCGGGGCATCCTTGATCCATTGCTGGCTGCCCGAGGCGGTGACCACCACGGTATCCA
GATCCTTGGTGGAGGCATCGGTGCCGGCCTCTGCAGCGGCCAGGCCTGGCAGGGCCAGCA
GGCAGGCGGAGGTCAGGGCAGGGGCCAGGCGGGTGCGCGGCAGGCGCGCGGAACGGGAAC
GGGACGATGGGGACATGGCGGCTTCCATGGGAGGTGGGGTGACCCGGTGGAAGCAGCAGG
CGCAGGCAGACAGCAGGCAGCCACCCTTCCGTGGGTCGTCGGTGCGCGCGGTGTGGACCG
GCGCAGCTGGGTGGGTCGCGGCCGTGCGGAAGACGGTGACCTGCCTGGTTAATGAAATGA
TAACCGTTCGCGTTTGATACGATCTAGTACCCGGGGCGATGCAATGACATCTGGCCATCC
CCCGACGTGATCGCCTGCTATTTGCTGAATGGGGATAAATCCCGGCGTAGGCCTTCGCAC
CCGGCTTACATTCAGCGCCCTAGACTGGGCCGCATTTTCGATTCCGCCCCGTTGGAGATC
GTGTGGGTTCCGGTAGTGACAGACATCGACTGTGCGGCCTGAAGCCGACACAGTCTGGAC
AAGTGCGGGCGCCGGGAAAGCGCGCCGGGAACCTTGGTGCATGCAGCCCGGCCGGGATGG
CCGGCCGTGCCGACGGCGCGGAGTAGGCGGCGATGGGGGTGCAGACCATCCATGCGGAAG
CAGAAGCGCCCCGGCTCGACGCCGGCTGGGCGCTGCTGCCCGCTGAATCTCCGTTGCAGA
TGCCCGAACAGACCCTGCGCGAAGGTGCACTGAAGGTCCGGCGGCATCGCACGTCGCCGC
GCCTGATCGGCCTGCGCCGGCTGTACATCTTCGGTGGCACGCTCGGCATGACCGCCGCGG
CCACGCGGATGATGTGGCGGGTGCTGTCGGCCAATGGCATCAGCGTGCTCGAAGCCTGCC
TGCTGGTGCTGTTCGTTGGCCTGTTTGCCTGGATCGCGCTGTCTTTCGCCAGCGCCCTGG
CCGGCTTCCTGACCGCCGTGTTCGACCGTGGCTATCGCCTCGGCATCGACCCGGACAAGC
CGCTGCCGACCGTGCACAGCCGCACCGCGCTGCTGATGCCGACCTACAACGAAGACCCGC
GCCGCCTGCTGGCGGGCCTGCAGGCGATCTACGAGTCGGTGGCGGCCACCGGCCAGCTCG
GCCGATTCGATTTCTTCGTGCTCAGCGATACCCGTCGCGAGGACATCGCCGCTGCCGAGG
AGCGGGTGTTCGGCGAGCTGCGCGAGCGGGTGCCGGACGGGCAGATCCGCCTGTTCTACC
GCCGCCGTGGTGACAACAGCGGGCGCAAGGCCGGCAACATCGCCGACTGGGTCCGTCGCT
TCGGCGGTGCCTACCCGCAGATGCTGATCCTCGACGCCGACAGCCTGATGACTGGCGACA
GCATCGTGCGCCTGGTGGCCGGCATGGAGCACAACGCCGACGTCGGCCTGATCCAGACCC
TGCCGTCGGTGATCGGCGGCCGCACCCTGTTCGCACGCATGCAGCAGTTCGGTGGCCGCG
TGTACGGGCCGGTGATCGCCCGTGGCGTGGCCTGGTGGCATGGCGCCGAGAGCAACTACT
GGGGCCACAACGCCATCATCCGTACCCGCGCCTTCGCCGACCACGCCGGCCTGCCGGCGC
TGCCGGGGCGCAAGCCGTTCGGCGGCCACGTGCTCAGCCATGACTTCGTCGAAGCAGCGT
TGATGCGTCGTGGCGGCTGGGCCGCGCACATGGTGCCCTACCTCGGTGGCAGCTATGAAG
AGGGCCCGCCGACGCTGACCGATCTGCTGGTACGCGACCGCCGCTGGTGCCAGGGCAACC
TGCAGCACGGCAAGGTCGTGGGCAGCCGCGGCCTGCACTGGATCAGCCGCACGCACATGC
TGATCGGCATCGGCCACTATTTCACCGCACCGATGTGGGCAATGCTGATGCTGATCGGCA
TCGCCATCCCGCTGTTCCAGGAGGGCATCGACTTCAATGCCCTGCTGCACCTGTCGCCCA
GCGTGTACTGGCGCGCACAGGACGAAGAGCAGGTGGTGCGCCTGTTCGCCGCCACCATGG
CGGTACTGCTGCTGCCCAAGGTGCTCGGTTACCTGGCGATGCTGCTGGACCCGGTCGACC
GCCGTGGCTGCGGCGGTGCGATCCGTGCCTTCGTGTCGATGCTGGTGGAAACCGTGCTGG
CCGCGCTGATGGCGCCGGTGGTGATGTACGTGCAGTCGCGGGGCGTGGCCGAAGTGTTGT
CCGGCCGCGATTCCGGCTGGGATGCGCAGCAGCGTGACGACGGCGGCATCTCGTGGCTGG
CACTGATCCGCGGCTACGGTGGCCTGGGTGTGTTCGGCGCCTTCATGGGCGTGCTGGCCT
GGGCCGTGTCGCCGTCGCTGGCGGCGTGGATGGCGCCGGTGGTGATCGGCATGGTGTTGG
CCATTCCGGTGGTGGCGCTGACCTCCTCGCGTGGTCCGGGCGCCTTCCTGCATCGCCTGG
GCCTGCTGGACATTCCCGAAGAGAACATCCCGCCACCGGTACTGGTCCGCGCCGCGCAGC
TGCGGCGCGAAGCGGCCGAGCAACCGCCGCTGTACTGATTGCCCCACGCCAGCGGCATAA
TGCGGCTCGAACTTGAAGGAGCCGCATCATGCTGCAAACGGTGGAACAGGAAACCGGCGC
CTCGCCGCAGTGGTCGGTGATCTGGCTGCACGGCCTCGGCGCCGATGGCCATGATTTCGC
GCCGATCGTGCCGGAGCTGGTGCGGCCGCACTGGCCGGCGCTGCGCTTCGTGTTCCCGCA
CGCACCGGTGCGGCCGATCACGATCAACAACGGCGTGCCCATGCGCGGCTGGTACGACAT
CGTCGGCATGGACTTCCGGTCGCGTGCCGACATGGCCGGCGTGCAGGAATCGGTGGTGCA
GCTGGACGCGCTGATCGCGCGCGAGATCGAGCGTGGCGTCGCGGCGGAGAAGATCTTCCT
GGCCGGCTTCTCGCAGGGTGGTGCGATCATCCTGACTGCTGCGCTGTCGCGTACCGCGCC
GCTGGCCGGCGTGATCGCCCTGTCCACCTATCTGCCCGAAGCCGACAGTGCCACGCGCGT
TGAAGGCGCGGTGCAGGTGCCGGTGTTCATGGCCCATGGCAGTGGCGACCCGGTGATTCC
GCAGGCCGTGGCGGCCCACAGCGCACAGGCGCTGCGTACGCTGGGCCTGGACGTGGCGTG
GCACAGCTACCCGATGGCCCACCAGGTCTGTGCCGAGGAAATCCAGGCACTGGGTGACTG
GCTGCAGGAACGGCTGGGCGCGGCCTGAGCCATGCCCCTGGCCAGCCCATCGCCGTGGAT
GCCGGAACTGTGCCGCCTGCCGCGGCTGGCGGCGATGCTGGGCCTGGCCGAGCTGGTGGT
GGTGGTGCTGGCCCTGGCCCCGGATGGCAGCCGCCACTGGACCGTTGGCGAGCTGCTGTC
GGCCAGCGGCTTCGCGCTGTGGCTGGCGCTGGCCGTGACCGCCAGCCTGTGCCTGCTGCG
GCAGGCGCTGTCCAGGCTGCCGCAGGTGATGGGGGCGGTCGCTGCCATCGCACTGGCGGC
CCTGATCGCGGTCGTCTGCGCCGGCATCGTGCACGCGCTGTACGCGGTGCTGGGTGACAG
CTTCGCCAACGGCATCAGCTTCTGGCGCTTCACCCTCGGCAGCGCCGCCACCACCGCGCT
GATCACCGCGCTGGCGCTGCGCTACTTCTATGTCAGCGACCGCTGGGCCGCGCAGGTGCA
GGCCAATGCACGCGCCCAGGCCGATGCGCTGCAGGCGCGCATCCGCCCGCATTTCCTGTT
CAACAGCATGAACCTCATCGCCAGCCTGCTGCATCGGGACCCGGCGGTGGCCGAGCGTGC
CGTGCTCGACCTGTCCGATCTGTTCCGTGCTGCGCTCGGTGCAGGCGAGGGCGATTCCAC
CCTGCGCGACGAATGCGAACTGGCCGAGCGCTACCTGTCGATCGAATCGCTGCGCCTGGG
CGAACGCCTGCAGGTGCGCTGGCAGCGTGACGAGCCGCTGCCGTGGGACCTGCCATTGCC
AAGGCTGGTACTGCAGCCGCTGGTGGAAAACGCCGTGCTGCATGGCATTTCGCGCCTGCC
CGAGGGCGGCACCATCGAGCTGCAGCTGCTGCGCGAGGGCAACGATCTGCAGATCCGCGT
GCGCAATCCCGCGCCTGATCCGCAGGCGCCCGGGCTGGCCCTGGCGCGGGGGGCTGGCCA
TGCCCAGCACAGCATCGGCCATCGGCTGGCCTGGCGCTTTGGCAGTGCCGCGCGGATGAC
GGCTGGCTGGAGCGAGGGCTACTATGCCTGCCAGGTGACAGTGCCGATCCAGTGAGGGGA
CGATCGTGAGGGTAGTCATCGCCGATGACGAACCACTGGCGCGTGAGCGCCTGCGCAGCC
TGTTGGCCGCACAGGACGGCGTGGACGTGGTGGCCGAGGCCGGCAACGGCGAGCAGGCCC
TGCACGCGTGCGCGGAGCTGCAGCCGGACCTGGTCCTGCTGGACATCGCAATGCCTGGGC
TGGACGGCCTGGAAGCAGCCCGCCACCTGGCCAGCTTCGAACCGCGGCCGGCGGTGGTGT
TCTGCACTGCCTACGATGCGCATGCGCTGTCGGCCTTCGAAGCGGCAGCCATCGATTACC
TGATGAAGCCGGTGCGCGCCGAACGCCTGGCAGCGGCGATTGCACGGGCACGCACGTTCC
TGGCCGGTCGCGATGGCCAGCCGCAGGCGCACAGCGGGCAGCAGGCACGCAGCGTACTGT
GCGCACGCCTGCGCGGCAGCCTGCGGCTGATTCCGCTGGACGACATCCACTACCTGCAGG
CCGAAGAGAAGTACGTGGTGGTGCACCACGCGCGCGGCGAGGACCTGATCGAGGAATCGC
TGAAGTCGCTGGAGGAAGAGTTCGCCAGCCGCTTCATCCGCATCCATCGCAACTGCCTGG
TGGCGCGGCACGAGCTGGTGGAGCTGCGCCGCGGCTCCGGCGGGCAGGTGCAGGCGGTGC
TGCGGCATGGCAGGCAGCCGCTGGAAGTCAGCCGCCGCTGTGTGGCGACGCTGAAGCAGG
AACTGCGGCATCTGTGAGTGGTCCCGCGCGGCCTGCGGCCGCGACTGCTATGAAATCAAC
AGCAACAGCAACAGCGGGTCATGGCTCGTTGTTTCTACGTGCTGGGCCGGGCCGGGGTGG
GGCGGCGGGACACGCTGCAAGTACATCCATGTAAGCTCGATGGCGCCATCCATGGCGCCA
ACGGTCCCGCCACCCCGCCCCGGCCCAACCCTCTCGTTTTTCCCGCGTCGGACGGCAAAG
GCATTGTTGTTATCGGGTGGGGGAAGAGGGGTCAGATCCCTTTTCCTGCGGAAAAGGGAT
CTGACCCCGGAAGCCGTCGGCTGTTGCCTTTGCTTCTGCACTCTTTTTTTTGATCTTCCG
TGGCTGGCGCACACGGAAACTGTCAGAGGCCGGGCGGGGTGGGTTCGCGGGGGTGTCCGC
GGCATGGATGCCGCGGCCAAGCCTCCACGGACGGATTCACGGCGTCCCCCGCGAACCCAC
CCCGCCCGGCCAAGCGCGGCTGTTGCTTTCACGACCCCGCCGCCAGCCACGAGGGGCTCC
GCCGTTGGCCGTATCCGCGCCGAAGGCGCGATAATGACCGGATGGAAACCGTCCGCATCG
CCACCCGCAAGAGCCCGCTCGCCCTCTGGCAAAGCGAACACGTCGCCAACCGCCTGCGCC
AGGCCCATCCCGGGCTGCATGTGGAACTGGTGCCGATGAGCACCCGCGGTGACGAGGTGC
TCGACCGCTCGCTGGCCGCCATCGGTGGCAAGGGCCTGTTCCTGAAGGAGCTGGAGCTGG
CCATGCTGCGCGGTGAGGCCGACTGCGCCGTGCACTCGCTGAAGGATGTGCCGATGGAAC
TGGACGAACCCTTCGCGCTGCCGGCGATGCTGACCCGCCACGATCCAGCCGATGGTTTCG
TCTCCAACCTGTACGCCTCGCTGGACGCGCTGCCGATCGGTGCGCGGGTCGGCACCTCAT
CGCTGCGCCGCCAGGCCCAGCTGCGCGCGCTGCGCCCGGATCTGGAATTGCTGGACCTGC
GCGGCAACGTCAACACCCGCCTGGCCAAGCTTGACAATGGTGGCTACGACGCCATCGTGC
TGGCCGTGGCCGGCCTGGAGCGCCTGGGCCTGGGCGGGCGCATCGTCGCGCGCCTGCAGC
CGCCGCAGTGGCTGCCGGCACCGGCGCAGGGCGCGGTGGCGGTGGAGTGCGACGGTGGCA
ATACGCGCCTGATGGCGCTGTTCGCCAGGCTTGATGACGCCGCTACCCGCGCCTGCGTGG
AAGCCGAGCGGGCGATGAACCGCGCGCTGCATGGCAGCTGCCACGTGCCGGTGGCGGCCA
TCGCGCAGTGGCAGGGCGACGACCTGCACCTGCAGGGCCTGGTCGGCAGTGCCAGCGATG
GTCGTGCGGTGCGCGCCGAGGCGGTGGGACCGGCCCGGGATCCGGAGGCGCTGGGCCAGC
GCGTGGCGAAGATGCTGCTGGAAGCCGGTGCCGGCGAACTGCTGAACGTCTGAGCTACCG
CCGGTAGTGCCGGCCGCTGGCCGGCAACCGCGTGCCCAGTTGAATGCAGTTGCCGGCCAG
CGGCCGGCACTACCGGAAGAAGAACGGGCGCCCTGGGCGCCCGTTCTGCTTACTTGAACT
TGTAGACCACGTTCATCGTGGTCAGCGTATCGGTCTTGCGCTTGTCCTCGGCCACGTCAC
TGTTGTAGCGCGCCTGCCAGCCGGCCTTCAGTGCCAGGTGCTCGTTCATGCTCACCGAGA
CACCGAAGTCGTTCTGGCCGAAGGTGTTGTACGAACCGGATTCGACCAGCAGCGTGTTGA
CCAGGTCGGTGTTGTCAGTCAGCGAATACTTCATGTCGAACAGGCCACGGCCGATCAGGC
CGGTGCGGGTGCGGTCGTCCTCGGTGCTGTGGGTGCGGCGCACACCGGGGCCGATCTGCG
CGTCGAACGAGAAGCGCTCGGTGTTCCACAGGCGGGTGCCGTAACCCAGACCGAACGAGC
TCTGGCGGTCGTAGGTGGCGAAGTCGTCGCGTTCCGTACGCACCGTCGCGGTCAGCTGGC
GGTGTTCGCCCAGCTGCAGCGCGCTGCCGGCACTGCCGGTGTAGCGGTTGGCGGTGGTGT
TGTTGCGGCGGGTGGTGGTGCCGTCGTCGTTGGTTTCGGTCACCTTGGAGCTGGAGCGCA
GGCCGAACAGGTCCATGCTGTGCACCCAGTCACCGTCGGTGTAGCGCAGGCGCAGGCGGC
CGTTGAAGCTCTCGGTGCTGCTGTTGCCGCGTGCCGAGGCAAACCCGAGCTCGCCACCAC
TGCCGCTCCACGGCGAGGACATCGCCGCCAGTTCGGAGGCATCCTGTGCGTATGCGAGCG
GCGCACACAGCAGCAGGGGGATCAGCAGGGACACGCGCAGGGACATCGAGGCTTCTCCGG
AACGGTTGACAGCCGGTGATGATACTGGAAGCGTGATGGCGGTCCGAATCGATCCAATGC
GCGCTTCAGCGAACGTTGGCGCGGTCGCCTATTCAGGGCAGATCGACGCGCACCTCAGGG
TCGTTGAAGCGCGAATAGCGCAGGCGCAGCTGGAAGCTGCGGCCATTGCTGCTGCCGCTG
CGTACGATCTGGCGTGGCAGGCCCTGGGCATCCACCCAGTACTCCAGGCGTTCGCCGGGC
TGGGCACCGCGCAGCCGGTAGTGCCGGGTCTGCACCCCGTCCAGCGACTGGCTGCCGAGA
TCTTCGGCCTTCAGATCGGCGGGCAGGGCATCGGCGGGCAGCGGGTTGCGCCATTGCTCG
AGCAGGCCGGGCGGGGTCGGCACTTGGCGGATCGCGCCGTCGGCCTGCAGGAACATGGTG
TCGCCGATGATGGTCTGCGGCCCCGCCGGCGTCTCCACCCGGAAACGATCGGGCGCGACG
AAGTCCATGGCGCTGCGCACCGGCTGTGGTGCGCCCAGCACCTCCAGTTCGGCGTGGAAG
CTGCGCAGGGCCGCGAAACGCTGGCTGGCGCCCAGCACCGCCTGCGTCGGATCGGCGACG
GGTACCGGGGGCTCGGCGCCGGCCGGCGCCGGCGCGCGATCACAGGCGGCCAGCAGCAGG
CAGGCCAGCAGGGACAGGGCAGGCAACCGGCGCATCGGGCATTCCATGGGGGTGGGGGCG
ACCACGATAGCCCAAACGTCCCACACAAGACCCGCGACTCGGACATAATCGGGGGTATGG
ACCGATACGAACGCATCACCGCCCTGCATCGTCTGCTCAAGTCCGCGCGCTATCCGGTGA
CGGTGGCGACCCTGCAGGACAAGCTCGGTTGTTCCCGCGCCACCGTCTACCGCGACCTGG
CCTTCCTGCGCGATGCGCTGATGGCACCGATCGAGGGCGACGGCGAGGCGGGCTTCCGCT
ATCAGGCTGACGAGAGCGACCGTTTCGAGCTGCCCGGCCTGTGGCTCAGCTCGGAGGAGC
TGCATGCCCTGCTGGCCTCGCAGCACCTGCTGGCGCGGACCGGCGGTGGTGTGCTGTCGT
CGGTGCTGGCACCGCTGCAGCAACGCATCGAGAGCCTGCTGGCGGCCCAGGCCGGCGTGT
CCAGCTGGCCGGTCGACCGCGTGCGGGTGATTCCGCACCGTGGCCGCAAGTTTGACGAAG
GCAGCTTCCGCAGCGTCGCATCGGCCGTGCTGGAGCGCCGCCAGCTGGCGTTCGAGTACC
GTGCCCGTTCCACCGACGAGCCGACCAAGCGCACCGTCTCGCCGCAGCGCCTGACCCACT
ATCGCGACAACTGGTACCTGGATGCCTGGGACCATGACCGCGACGCCCTGCGCAGTTTCG
CGGTCGACCGCATCCACAAGGCGCGGGTGGTCGACAGCACCGCGCGCGACGTCGCCGACA
GCGAGCTGGACGAGCAGCTCGGCGCCAGCTACGGCATCTTCTCTGGCGCGCCGAAGGGCT
GGGCGACCATCCTGTTCAGCGCCAAGGCCGCGCGCTGGGTGGCCGACGAGCACTGGCATT
CCAAGCAGCAGGGCCGCTTCCTGGCCGACGGCCGCTATGAGCTGAAGGTGCCGTACAGCG
TCTCGCGCGAGCTGCTGATGGATGTGCTGCATTACGGCTCGGATGCCGAGATCGTCGAGC
CCATGATGCTGCGCGAGCAGGCCAAGGCGTTGCTTGAGCTGGCCCTGAGCAACTACGAAA
ACTCCTGACACTCCCCCGAGAATTCAATCCCCCATGAAAAAGACCCTGTTGCTGCCCCTG
CTCGCCGCTGCGCTGGCCCTGACCGCCTGCGGCAAGTCCGGCGAGCCCTCGCAGAAGCTG
GTGGTGGCCGCCACGGCCGTGCCGCATGCCGAGATCCTCGAGGTGGTCAAGCCGATCCTC
AAGCAGGAAGGCGTGGACCTGGACGTGCGGGTGTTCAATGACTACGTGCAGCCCAACGAC
CAGCTGGTGCAGAAGCAGGTGGATGCGAACTACTTCCAGACCGAGCCCTACCTGGATGCC
TACAACCGCGACCGCAAGACCGACCTGGTGAAGGTGATCGGCGTGCACATCGAGCCGTTC
GGTGCGTACTCGCGCAAGGTCAAGTCGCTGGCCGAGCTGCGCGAAGGCGCCGACGTGGTG
ATCCCGAACGACCCGAGCAACAACAGCCGCGCGCTGATCCTGCTGCACAAGGCCGGCGTG
ATCGAGCTGAAGGACCCGACCAACGCACTGGCGACCCAGCGCGACATCATCGCCAATCCG
AAGAACCTGAAGTTCCGCGAGCTCGACTCGGCGATGCTGCCGCGCGTGCTGGACCAGGTC
GACCTGGCCCTGATCAATACCAACTACGCGCTGGACGCAGGCCTCAACCCGACCCAGGAT
GCGCTGGCGATCGAGAGCAAGGACTCGCCGTACGTGAATTTCCTGGTCGCGCGCCCGGAC
AACAAGGACGACGCCCGCGTGCAGAAGCTGGCCAAGGCCCTGACCAGCCCGCAGGTGAAG
GCGTTCATCGAGACCAAGTACAAGGGCGCAGTGCTGCCGGCGTTCTGACGCCAGCGCCCA
TTCGCCTGTAGAGCCGAGCCTATGCTCGGCTCTGCTTTTTGCGGTATCCCGCCAGCAGCA
GCCGAGCATGGCTCGGCTCTACAGTGTCACTCCACGTGCCGCAGCAGGGCAGGGCATTGC
CATTTCAATCGACGTGGAAGGCGAGGGTGGCGGCCACCGCCTGCTGCCATCCCGCATACA
GTTTCTCGCGCCGGGCCACCTCCATCCGTGGCTCGAAGCGCCGGTCCAGGCCCCATTGCG
CGGCGATCTGTTCGCGGCTGTTCCAGAACCCCACTGCCAGGCCGGCCAGATAGGCCGCAC
CCAGCGCGGTGGTCTCGGTCAGTCGCGGCCGCAGCAGCGGCACACCGAGAATGTCGGCCT
GGAAACCGGCCAGGAAGTCGTTGCCGATCGCACCGCCATCAGCGCGCAGCTCGGTCAGCG
CGATACCCGCATCGGACTGCATCGCATCGAGTACATCGCGGGTCTGGTAGGCCATCGCTT
CCAGCGCGGCGCGCACGAAGTGCGCCTTGCGGGTGCCACGGGTCAGGCCGAACATCGCAC
CGCGCACATCACTGCGCCAATAGGGCGCGCCGAGGCCGACGAACGCCGGCACCAGGTAGG
CGCCGCCACTGTCGGGCACCTGCGCAGCCAGCGCCTGGCTGTCGCTGGCGCGTTCGATCA
TGCGTAGTCCATCGCGCAGCCACTGCACCACCGAGCCGGCGATGAAGATCGAACCCTCCA
GCGCGTACTCCACGCGCCCGTCCAGGCCCCAGGCAATGGTGGTCAGCAGGCCGTTGCGCG
ACCGCACCGCCTGCGCGCCGGTGTGCATCAACATGAAGCAACCGGTGCCATAGGTGTTCT
TGACCATGCCCGGCTGGAAACAAGCCTGGCCGAACAGCGCCGCCTGCTGGTCACCGGCGA
TGCCGGCGATGGGGATCGGGTGGTCGAAGAAGAACTGCGGCCGGGTGTGTGCGTACACCG
CGCTGGAGTCGCGCACCTGCGGCAGCATCGCGCGCGGAATGTCGAGCAGGGCCAGCAGGT
CGTCATCCCAGTCCAGCGTGTGGATGTTGAACAGCAGCGTGCGCGCCGCATTGCTGTAGT
CAGTCACATGTGCCTGGCCACCGCTGAGGTTCCACACCAGCCAGCTGTCGATGGTGCCGA
ACAGCAGCTCACCACGTTCGGCGCGCTGCTGCGCACCATCCACGTGGTCGAGGATCCAGC
GCACCTTGGTCGCGGAGAAATAGGCGTCGATCAGCAGCCCGGTCCGCTCGCGGATCAGTG
CTTCATGCCCGTCGGACTTCAGCCGCTCGCAGATGGCGTGGCTCTGCCGCGATTGCCAGA
CAATGGCGTTGTGGATCGGCTGGCCGGTGGCACGGTCCCAGACCACGGTGGTTTCGCGCT
GGTTGGTGATGCCCAGCGCGGCGATATGGCGTGGGTCGATCTGCCCGCGGCTGAGCAGTT
CGGTCAATGTGGCATAGACGCTGGTAAGGATCTCGCGGGGGTCATGCTCGACCCAGCCGG
GCTGCGGGAAGATCTGCGCGAACTCGCGCTGCGCGCTGCCGACGATGCCGCCGGCGCGGT
CGAACAGGATCGCGCGCGAACTGGTGGTGCCCTGGTCGATGGCCAGCACGTAGCGGGGCG
TCATGCAGCGTCTCCAATGGCGATGGGGAAATCCTAATGCATCGATCGCGTCGCGCGCGG
CTGCCCTGGTAGCTGCCAACCTGGGTTGGCACACGTGGCAACACGGGGGTCAGAGCCCTT
TCCGTGGAAAAGGGATCCGACCCTCCATCCACGCCTGCAGCCGTGCCACCTGCGCAGCAT
CCAGCCGCAACCCCAGCTTGCTCCGGCGCCACAGGATATCGTCGGTGTCACACGCCCACT
CGCGTTCGCGCAGGAAGTCCACTTCGCGTGCATGCAGGCCACCGCCGAAGTCCTCGCCCA
GATCGTGCAGGCCCTGTACACCCTGCAGCAGTTCCGCGCTGCGACTGCCATAGGCCCCGG
CCCAGCGTCGCGCGATACCTGCGGGCAACCACGGTGCCAGCGCCAGCAGGCGCGAGCACG
CCTGTGCGGCGTCGCCCCAGTCGCTGCCCGGCAGCGGGTCTCCGCGCGCCGTCCAGGCCG
GTCCCATCTGTGGCAGGGCAGGGCGCAGCAGGTCCAGTGCCTCCTCGGCCAGCACCCGGT
AGGTGGTCAGCTTGCCGCCCAGTACATGCAGCGCCGGTGCCGGGTCCACCTGCACCTGCA
GGCGGTAGTCGCGGCTCAGCTGCGCTGCGCGCGGATCCGGGTCGGCCAGCAATGGACGGA
CACCGGCGAACGCCCAGACCACCTCGTCCGGGGCGATGGGGTCACGCAGGTAGCGATTGG
CCGCTTCGCACAGGTAGGTCACCTCGGAAGGCAGCACGCTGCAGCGCGCCGGGTCACCGC
GATAGTCGGTATCGGTGGTGCCCACCAGCAGGTGGTCGTGGGCGAAAGGCAGCAGGAACA
CCACCCGTCCGTCGGGCTGCTGCAGCAGGCAGGCGCTGTCATCGGGCCAGGGCCTGCGCA
GCACGATGTGGCTGCCCTGCACCAGGCGCAGCGCAGGGGCGCCGCTGCGCGTCTGCATCC
GTTCCAGCAGGCCCCCGGCCCACGGGCCCGCCGCATTGACCACGGCGCGGGCATTCACGG
GGTGCCGCTGGCCATCGGCGGATTCCAGAACGGCCCGCCACCGGCCCTGCACGGGGTGCA
GGTCGATGCAGCGGCTGCGCACCTGCACCTGTGCGCCCCGCTGCGCGGCATCCAGGGCGT
TGAGCAGTACCAGCCGCGCGTCATCGACCTGCGCATCGGCGTAGCTGAAGGCCTGCCGCA
GCGCCGGGGAGAGCCACTGGCCGAGCGGATCGTGCTGCAGTTCCAGTGCGCGTGACGCGG
GGAAGGCGGGGCTGCGCCGGCCCAGATGGTCGTACAGCCACAGCCCCGCGCGCAGCATCC
AGCGCGGGCGCAGGTGCGGTTCCCACGGCAGGACGAAGCGCAGCGGATGGACCAGATGGG
GCGCCTGCCGGCGCACCACCTCGCGTTCGCCCAGCGCCTTGCGCACCAGCCCGAACTCGC
CCTGCTCCAGGTAGCGCAGGCCGCCGTGGATCAGCTTGCTGCTGGCGCTGGAGGTGTGCG
CGGCCAGGTCATGCTGTTCGCACAGCAGCGCGCGCAGGCCGCGACCGCTGGCGTCACGGG
CGATGCCGGCGCCATTGATGCCGCCACCGATCACCAGCAGGTCGACGTCGTCCATCGTGT
CTCCGCGTCCTGTGCCTGTAGAGCCGAGCCGCGCCACCCTTGACCGTGGGCGCCATTGAA
CGTAACGCATCGCAATGCGCGCGGAGCCCGCCGCTCGACTCGGAATAGGGGGCTTGGCTC
GACTCTACAAAAAAGCAGCCGAGCATGGGCTCAGCTCTACACGCGGAACGCGGGTGACGG
AAACGACGACGGGCCCCGAAGGGCCCGTCGCGTTGCATCAGTGAAGCAGGTGCTGCCTGG
ATCAGAAGCGGGCGCCGATGCCGAAGCCGACGGTCCACGGATCCATCTTGGCTTCGCCGA
TCTTCTCGCCGCCGACCTTGATGTCCGGGCGGGCGCGCATGTAGCGGGCGTCAGCACGGG
CGAACCAGGTGGAGTTGATGTTCATGTCGACGCCGACGGTGCCGATCACGCCCTTGGCAT
CCTTGAAGCGGATGTCGGTGTCAGCGCCGTTGCCCAGCTTCTCGTTGCTGAAGCTCGACT
GGTAGTAGCCCACGCCCACGAACGGGCGGAACACGTTGTCAGCCTGGCCGAAGTGGTACT
GGCCGCTCAGCGCGACCGGCTGCTGCTCGACCGAACCCAGGCGGGCGTTGTTCGGGCCCT
TGAACTTGTTGTCGAACTTGTCGGCAGCGCCCCACAGCTCAACGGCCCAGTTGTCGTTGA
TGTAGTAGCTGAAGCTGACGGTCGGCGCCGGGCCACCGTCGGTCTTCTTCACGCCGGTGA
TCGGGTCGTTCTTCGGCTCCAGCAGCGAGATGCCGCCAACAACGGCAAAATGCTTGCCCG
AAGCGGTATCGGTGGTGCTGCTGTCCTGGGCGAAAGCGGCCGGCGCGAAGGCGGCGGAGG
TCAGCAGGGCGAGACTCAGGATACGGATGGAGCGCATGGGGGTATCTCCTAATGTTTCTT
GTTTTGGGCCCCCGGTTGCGGGGCGAGCACACCGTAGTCGCCCCAACATGAATCGAATCC
GACGCACGTTAAAAAATAGTTTTCCTTGTTCAGCGACGGGTGCGGAATGCCTTTATTCAT
GGCGTTTTCTGCTCTCGCCGACATTCATGCAGTTGGAGAAGATGTGAGCACGGCAACGTT
GTGCATTGGCCTGCCAGCGCAGGTGAACGTGGGATGCCGGGTGCTGCTGCTGGGCTCGAT
GCCAGGCGTGGCATCCCTGCAGGAGCAGCGCTACTACGCGCATCCTCGCAACCGCTTCTG
GCCGCTGATGGCCGATATCTGCGGTTTCGACGCGGATCTGCCCTATTCGCAACGGCTGCA
GGCGTTGAAGGCCGCAGGCATCGGCCTGTGGGATGTGATCGGGCGCTGCGAGCGGCGCGG
CAGCCTGGATGCGGACATCGTGCGTGGCACGGAAGTGGCCAATGCACTGCCGGAACTGAT
CGCCACGTTGCCTGAGCTGACGCTGATCGGCTGCAATGACGGCGCGTCATTGCAGGCATT
CCAGCGCTGGGTGTTGCCGCGGCTGGAGGCCCCGCCGAAGGTGGTCGCGCTGCCGTCGAC
CAGCCCTGCCAATGCGGCGTGGTCGTTGCCGCGCCTGCGCCAGGCCTGGCAGCCGGTGGC
CGACGCGCGGGCGACATGAAGCGGACATCGCCTGGACAATACGCTACCGACTGGTCGCGC
ACCCGACCCATGGGCAACAGCCTGTCCCGGCTGCGTGCGTACTGAAAACACCTGTAACGG
TTGGCGCTGGACCCCGCTGGCCGCACAATAGACGTTTCCCTACACCAGATTGCCGGAGTT
ATCCCCATGGCCGAAATCAAGGAAGCACTTGTCCCCGATATCGGTGACTACAGCGATATC
CCGGTAATCGAGGTGCTTGTCGCCGTCGGCGACACGGTCAAGAAGGACCAGGGCCTGGTG
ACGCTGGAAAGCGACAAGGCGACCATGGAAGTGCCGTCCTCGGTGGCGGGCGTGGTCAAG
GAGCTCAAGGTCAAAGTGGGCGACAGCCTGTCCGAAGGCAAGGTCGTGGCCCTGATCGAA
GTGGCCGAAGGCGAAGCCGCCAAGCCGGCCGCTGCCGCACCGGCACCGGCACCGGCCAAG
GCCGCTGCCCCGGCTGCCGCCACCCAGAGCGCGCCGGCCGCAGCTGCGCCGGCCGCTCCG
GCTGCCAGCGGTGGTGCGGTTGAAGCCCTGGTGCCGGACATCGGCGACTACGCCGGCATT
CCGGTCATCGAAGTGCTGGTCGCCGTGGGCGATACGGTCAAGAAGGACCAGGGCCTGGTC
ACGCTGGAAAGCGACAAGGCCACCATGGAAGTGCCGTCGTCTGTGGCCGGCGTGGTCAAG
GAGATCAAGGTCAAGGTGGGCGACAATCTGTCGCAAGGCGACATGGTTGCCATCATCGAA
GCCGAGGGCGCTGCCGCGCCGGCGCCGACCAAGGCCGCTGCTGCTGCCGCTCCGGCTGCC
GCAGAGACCGCCACCAAGGTCGAGCCGGTCGCTGTGCCGGCGCAGCCGGACAAGCTGGCG
GCCCGCGAGATCGCCTCGGCCGGTACCCCGTCCAGCCCGCCGGTGCAGTTCAATGCCGAT
GGCGTGTTGCCGGCCAAGGTGCCGTACGCCACCCCGGCGGTGCGCGTGTTCGCCCGCGAG
CTGGGCGTGGACCTGCTGCAGATCAACGGCACCGAGAAGGGTGGCCGCATCACCAAGGGT
GACGTACAGAAGTTCGTCAAGGCCGCGCTCAGCGGTGGCGTGCCGGCCGCTGCCGGTGGC
GCCGTCGCCGCTGGTGGTGGCCTGAACCTGCTGCCGTGGCCGAAGGTCGACTTCAGCAAG
TTCGGCGAGACCGAAGTCCAGCCGCTGTCGCGCATCAAGAAGATCTCCGGTGCGAACCTG
GCCCGCAACTGGGCCATGATCCCGCACGTCACCCAGTTCGAGCAGGCCGACATCACCGAC
CTGGAAGGCCTGCGCGTGGCGTTGAACAAGGAGAACGAGAAGGCCGGCATCAAGCTGACC
ATGCTCGCCTTCCTGATCAAGGCCAGCGCCGCAGCGCTGAAGAAGTTCCCGGAATTCAAC
GCCTCGCTCGATGCCAGCGGTGAAAACCTGACCCTGAAGAAGTACTTCCACATCGGTTTC
GCCGCCGACACGCCGAACGGCCTGGTCGTGCCGGTCATCCGCGACGTGGACAAGAAGGGC
GTGGTGCAGATCGCGCAGGAAACCGGCGAACTGGCCAAGAAGGCACGCGACGGCAAGCTG
GGCCCGGCGGACATGAGCGGCGGCTGCTTCTCGATCAGCTCGTTGGGCGGCATCGGCGGC
ACCGCGTTCACCCCGATCGTCAACGCACCGGAAGTGGCCATCCTCGGCGTCTCCAAGTCG
TCCATCCAGCCGGTCTGGAACGGCAAGGAATTCGCACCGAAGCTGATGCTGCCGCTGTCG
CTGAGCTACGACCACCGCGTCATCGACGGCGCACTGGCCGCACGCTTCACCACGTACCTG
TCGCAGGTACTGGCCGACATGCGCCGCGTGCTGCTGTAAGGCACCGCTTCGCCCCCACCG
TGCGGCCGCAGCCCCTGGCGCGGCCGCGTGAACAGATGCAGTGACAGCCCGCCGGCGCCG
CCGGGCGGGCACGAGGAAAACCCACCATGGCCACGATTGAAGTCAAGGTTCCCGACATCG
GCGATTACAGCGATGTGCCGGTGATCGAAGTGTTGGTCGCCGTCGGCGACACGGTGAAGA
AGGACCAGGGTCTGGTAACCCTGGAGTCGGACAAGGCCACCCTGGAAGTGCCGTCCTCGG
CCGCTGGTGTGGTCAAGGAAATCAAGGTCAAGCTGGGCGATACCCTGTCCGAAGGCGCCG
TGGTCGTGGTGCTGGACGCTGAAGGCGCCGCCGAAGCCCCGGCCAAGGCCGCCGCGCCGG
CTCCGGCCGCCCCGGCCAGCAAGCCGCCGGTGACCCCGTCGCACCGCGCCCCGGCCGAAC
CGGCTGCGCCGAAGCCGGCGCTGTCCAGCGGCAAGCCGGCCGACATCGAATGCGAGATGG
TCGTGCTGGGCTCCGGCCCGGGCGGCTACACCGCAGCCTTCCGCGCCGCCGACGTCGGCC
TGGATACGGTGCTGGTCGAACGTTACGCCAGCCTCGGCGGCGTCTGCCTCAATGTCGGCT
GCATCCCGTCCAAGGCGCTGCTGCATGCTGCTGCGGTCATCGACGAAGTGGCCCACGCCG
GTGATTTCGGCGTCGAGTTCGGCAAGCCGACCATCACCCTGGACAAGCTGCGCGCGTACA
AGGAAAAGGTCGTCAACCAGCTGACCAAGGGCCTGGCCGGGATGGCCAAGCAGCGCAAGG
TCCGCAACGTGCAGGGCGTTGGCAGGTTTGTCTCGGCCAACGAGCTGGAAATCACCGCGG
CTGACGGCAGCACCCAGCTGCTGCGCTTCCAGAAATGCATCATCGCCGCCGGTTCGCAGG
CGGTGAAGCTGCCGAACTTCCCGTGGGACGACAAGCGCGTGATGGATTCCACCGATGCGC
TGGAGCTGGCCGAAGTGCCGGGCTCGCTGCTGGTCGTCGGCGGCGGCATCATCGGCCTGG
AAATGGCCACCGTGTACAGCGCGCTGGGCAGCAAGGTCACCGTGGTCGAGTTCATGGACC
AGCTGATGCCGGGCGCCGACAAGGACCTGGTCAAGCCGCTGGCCGACCGCCTGAAGAAGC
AGGGCATCGAGGTGCACCTGAAGACCAAGGCCTCGGGCGTCACCGCCGATGCCAAGGGCA
TCACCGTGACCTTCGAAGCCGCCGAGGAAGGCCAGGCGCCTGCGCTGGCGCAGGGCACCT
TCGACCGCGTGCTGGTGGCCGTGGGCCGCTCGCCGAACGGCAAGAAGATCGATGCCGAGA
AGGCCGGCGTGCAGGTCACCGACCGCGGCTTCATCCCGGTCGATCGGCAGATGCGTACCA
ACGTGCCGCACATCTTTGCCATCGGCGACATCGTCGGCAACCCGATGCTGGCCCACAAGG
CCACGCACGAGGGCAAGCTGGCCGCTGAAGTGGCAGCCGGCCACAAGAAGGAGTGGGTCG
CCCGCGTGATTCCGTCGGTGGCCTACACCAACCCGGAAATCGCCTGGGTCGGCGTGACCG
AGACCGAAGCCAAGGCCAAGGGCCTGAAGGTCGGCGTGGCCAAGTTCCCGTGGGCCGCCA
GTGGCCGCGCGATCGGCATCGGTCGCACCGAGGGCTTCACCAAGCTGATCTTCGACGAAG
AGACCCACCGCATCATCGGTGGCGCGATCGTCGGCGTGCATGCCGGCGACCTGCTGGCCG
AGATCGGCCTGGCGATCGAGATGGGTGCGGAAGCGGAAGACATCGGCCACACCATCCATG
CGCATCCGACGCTGAGCGAGTCGGTGGCGATGGCCTCGGAAATCTACGACGGCACGATCA
CCGATCTGTACATGCCGAAGAAGAAGTAAGGCGTCCGCGCCGTTCCGAACGAAAAGCCCT
GGCATCTGCCGGGGCTTTTTTTCTTCGATCAGTGCTGCAGCAAAGGGTGGGGCCACTGCA
CGGGTGGCAGGCATTTCGACAAATGTCCCCCGTCGCCCGCCTGCGGCGGTCGCCTCCTCC
TTTACTTTGTCGAAATGCCCGCCACCCGCGCAGCAGCTCGGCTTGCGGACAGTCGAGAGC
AGTGCCAAAGCCGCCCGGATGCCCACTCCCCCCAGCGCTCGACCACGCCTGCGTCTACGG
CAATTGCCACCCGTGCAGCGGCTCGGCTTGCAGATAGTCGAGAGCCAGTGCCTGGGCCGC
CGGGATGCCTGACACGCGGAGGGAGCGGGGGTTGTGTGCGAAGTAAAGGAGGAGGCGTCG
GCCGCAGGCCGGCGCCGGGGGACATTCGCACGCAGCCCCCGCTCCCTCCAGCGCTCGACC
AACCCCGCTTCTGCTCGCTGCCAGCAACCCACAAAAAACGCGGCCCCGATGTTCCGGAGG
CCGCGCCAGGAGAGAAGATGCCGTGGAAGGGGCAGGGGATCAGAACACGAAGCTGATACC
GGCCACCGGGCCCTTGAATTCCTGCTTCAGGCCGACCGTGCCGTCGCTGCCCTTCTTGTC
CACGTCCAGCTTGAACCAGTCGTAGCCGGCGAACACACCGAAGTTCTTGGTGAAGCGGTA
ATCGACGATCGCATTGGCGCGGCTCAGGTCGCCCTTGTAGTCATCGAAACTGCCCCAGCG
CGTGTTCAGGTACTGGCCCTGCAGCGTGATCATCCAGCGCTCGGACGGAGTGAAGGTCAT
GCGCGCACCCACCACCGGTGCCACGCCATCGGCCTTCTCGTTGAGGAACTGGCCTTCATA
CACCGTGCCCAGGTCCGCGTAGCCCTTGGTGCTGACCTTGGCGTACTCGCCACCGATCTG
CAGGCCCAGGTCGAAGGTGTCGGTATCGACGACCGAGTAGTCATAGACCAGGCTGGCCAC
CTGGTACTTCAGCTCGCCCTTCACGAAGCTGCCGGCCGGCACGCTCTCACCGCCGAAGGA
AATGCCCTGGTCAAGCGTCTCGCGACGGTCCTTGTCGTACTTGAAGTAGTTGAACAGCAG
GCGCTGACGGTTGCTGATGCGGAACATGCCGTCGATGCGCGGCTCCCATTCCTTGCCACC
CAGCTTGAAGTCCTGGTCCAGGGAGATGTCCTGGCCGGCCACGGTGGTGCTGCCACGCAG
CGTGTTGTCCGAATCGATGTTCATCGCACCCAGACGGATGGCGAAGCGGTCGTCGCCTTC
GGCGGCGTGGGCGGCATTGGCGAACGAGGCGCCGGCAGCGAGCAGGGAAAGGGCGAGCAG
GGTGGGTACGGGGCGCATCGAAGAGTCCTTGCAGTGGTTCATCAGAATGAAGACCACTGT
GCCGGACGCCGCCGTCCACCATCCGTGAACGTATGGTCCACGGAGTGTGCACGGTTCAGC
CCTGTCGCGACGACGCAAAAAGATGGCCCCGGAGACGGGCTTCGGGGCCATCGTGGGACC
TGCGGGGCGGAGCGTCGACGAGGTTGCTGCAGGCAGGTCGAAAGATCGGACCGGCGCATC
CAGCGAAAGTTCCGCGCCTGCGACCAAAGTTCAATACTGCGGTGCAGCATCACGCGGACG
TCATTGTCCCCCGGGTGGCACGCAAAAATGTAACCGTTACCGCAACTTGCGGCTTCCAGG
GATGAACAGGCAGCGGTTGTCTCGCAAATTGTCCCATTGCTATAATTTGGCGGCTCGATG
AGGCCCCCCTGCTGTAGCCGCCTCAGCCCTCCACTTGCAACCACGCGGGACGTCCTGTGC
TGAACTCCGTTGATGCGGGTCGGCGACTGATGCTGCGCGCCGCGGTCTACCCGCTGGCCG
CGGTGGCTGTCCTGGCCCTGGCCTTCCTGCTGGTAGGCCCGAAGTATGCCCTCGGCGCGC
TGGCGTCCGGTGTGGCCATTTCGGCCGGCGGCTGGGTTGCGGCACGGATGGCTCTGGGCG
GTGGTGCGGTGGCCGCAGGATCGGCGATGGCTCGCCTGATCATTGCGATCGTGGCCAAGT
GGGTCGTGGTTTTCGGCGTCCTGCTGGTGGGGTTCCTGGTCTTCAAGCTGCCTGCATTGG
CGCTGTTGGCCGGTATCGCCGTCGGCTTGATGTTCCAGGTCCTGGCCATGGCCAGGCGTT
GACAGAATTCAATTAACTGAAGGTTCCGGACACATGGCGGGCGAGGCTCTAACCCCTACC
AGCTACATCCAGCATCACCTGCACAACCTGACCGCACCGGTCGGCAAGGGTGAGGGTATG
TTCTGGCATATCCACGTCGATACCTTCCTCACCGCCGTCCTGATGGGCCTGGTGATCGTT
GTCGCGTTCTGGCTGGGAACCCGCAAGGCCACCGCCGGCGTGCCGGGCAAGTGGCAGGCC
TTCGTCGAGATCTGCCTGGAGTTCGTCGACCGCCAGGCCAAGGACACCTACCACGGCAAG
AGCAAGCTGGTCACGCCGATCGCCATCACGATCTTCTTCTGGATCCTGTTGATGAATCTG
CTGAAGATGATCCCGGCCGATTTCATCGCCAAGCCGCTGGAATGGGTGGGCGTGCACTAC
TGGAAGCCGGTGCCGACCGCTGACGTCAATGCCACCCTCGGCATGGCCATCAGCGTGTTC
TTCCTGATGCTGTTCTTCGCGCTCAAGTCCAAGGGCCTGGTCGGCTTCGTTAAGGAATTC
CTGACGGCGCCGTTCGGCAAGTGGATGATGCCGTTCAACCTGATCCTCAACATCGTCGAG
TGGCTGAGCAAGCCGATCTCGCTGGCGATGCGACTGTTCGGCAACATGTTCGGCGGCGAA
ATCGTGTTCCTGCTGATCTGGGTGCTGGGTGGTGCCGGTTTCTTCGGCGCCATCGCGGGT
GGTGTGTTCGGCCTCGGCTGGATGCTGTTCCACCTGCTGGTGATCCCGCTGCAGGCCTTC
ATCTTCATGATGCTGTCGATCGTGTACCTGAGCCTGTCGGAAGACGCTCACTGAGTTTCA
AGCTTCAACGCGTTTCAACCTTCATCCGTTTCATCACCCTTAGCAACTTAAGTTCCTGGA
GATAACCATGTACTTCGCCGTCCTGACCAACTTCGCGCAGATTCAGAGCTCCACCGCCCT
TGCCGTCGGCATCATGATCGGCCTGGCCGCGCTGGGCGCCGGTCTGGGTCTGGCCATCAT
GGCTGGTAAGTTCCTGGAGTCGGCCGCGCGCCAGCCGGAACTGATCCCGGTCCTGCAGGT
CCGCATGTTCATCACCGCCGGCCTGATCGACGCCGCGTTCATCATCTCGGTCGCCGTTGG
CCTGCTGCTGGCCTTCGCCAACCCGCTGTCGGCTGCCTTTGCTGGCGCCGTCACCAAGGC
TCTGGCCGGCTGATACAGCGGTTTGAGACGACCGGGTGCTGATGCACCCGGTTTCGGATG
AAGGCCGGATGTGCCGCTTCGGCGGCACGTCCACCCCGAAACCAGCGATCGAGCTAACCA
TGAATATCAATTTCACCCTTCTTGCGCAGGCGCTGGCCTTCGCTGGTCTGATCTGGATCA
TCGCGACCAAGATCTGGCCGCCGCTGATGAACGCGATCGAAGAGCGCCAGCAGAAGATTG
CTGAAGGCCTCGCTGCTGCCGACCGCAGCCAGAAAGATCTGGCCCAGGCGCAGGAGAAGG
TCAACGAAGCGCTGAAGGAAGCCCGCACCAAGGCCAACGAGATCATCGATCAGGCCCACG
CGCGTGCCAACCAGATCGTTGATGCAGCCCGTAACGAAGCGATCACCGAAGCCACCCGTC
AGAAGGAACTGGCCCAGGCTGAAATCGACGCCGCCGCCAACCGTGCCCGTGAAGATCTGC
GCAAGCAGGTGTCCGCGCTGGCCGTGACCGGTGCCGAAAAGCTGCTCAAGCGCGAAATCG
ACGCCAACGCCCACAAGGCGCTGCTCGACGAGCTGGCCTCGGAGATCTAAGGATGAGCCA
GGCCCTCACGCTTGCCCGCCCGTACGCCCGCGCCGCGTTCGCGACCGCGCGCGACGAAGG
TGCGTTCGCGCCGTGGTCGGACGCCCTGGCGTTCTCCGCCCACGTCGCCGCCGACCCGCG
CGTGGCGGCCCTGCTCGCCAACCCGGAGCTGGGTCGTGACGACGCCGTCGCCCTGCTGGC
GCCGGTGTCGCACGGCGAGACCTACTCGCGCTTCCTGGCCATCCTGGCCGAATCGCATCG
TCTGCCGCTGCTGCCGGAAATCTCCGGCATGTTCGACGCCCTGCGCGCCGAAGCCGAGCA
CGTGGTCAAGGCCACGGTGACCTCGGCTTCCGAGCTGTCGGCCGGCGAGCTGGACGCGAT
CAAGGTCGCGCTGCGCAAGCGCTTCAACCGCGAGGTCGACGTGACCACCGCGGTCGATGC
TTCGCTGATCGGCGGCGCCGTGATCGACGCCGGCGACGTGGTCATCGATGGTTCGCTGAA
GGGCAAGCTGGCCCGTCTGCAGACCGCGCTCGCTAACTGAATTCATTTAACGTCCGGCCC
CGCTGCCGGCACTAGGACTTGACGATGGCAACCACGCTCAACCCCTCCGAAATCAGCGAA
CTGATCAAGAACCGCATCGAGAAGGTCAAGCTGGCCGCGGAATCGCGCAACGAAGGCACC
GTGACCAGCGTGTCCGACGGCATCGTGCGCATCTTCGGTCTGGCCGACGTGATGCAGGGC
GAAATGATCGAACTGCCGAACAACACCTTCGCCCTGGCCCTGAACCTGGAGCGCGACTCG
GTCGGCGCCGTGGTCCTGGGTGACTACGAGCACCTGCGCGAAGGCGACGTCGCCAAGACC
ACCGGCCGCATCCTGGAAGTGCCGGTCGGCCCGGAACTGCTGGGCCGCGTCGTGAACGCG
CTGGGCGAGCCGATCGACGGCAAGGGCCCGCTGGGCACCGACCTGACCGCTCCGGTGGAA
CGCGTTGCTCCGGGCGTGATCTGGCGCAAGTCGGTCGACCAGCCGGTGCAGACCGGTTAC
AAGTCGGTCGACTCGATGATCCCGATCGGCCGTGGCCAGCGCGAGCTGATCATCGGTGAC
CGTCAGACCGGCAAGACCGCCATGGCGATCGATGCGGTGATCAACCAGAAGGGCACCGGC
ATCAAGTGCGTGTACGTTGCGATCGGCCAGAAGGCGTCGACCATCGCCAACATCGTGCGC
AAGCTGGAAGAGAACGGCGCGCTGGCCCACACCATCGTGGTGGCCGCGACCGCTTCCGAA
TCGGCTGCCATGCAGTACATCAGCGCCTACTCGGGCTGCACCATGGGTGAGTACTTCATG
GACCGCGGCGAAGACGCGCTGATCGTGTACGACGATCTGTCCAAGCAGGCCGTTGCCTAC
CGCCAGATCTCGCTGCTGCTGAAGCGTCCGCCGGGCCGTGAAGCCTACCCGGGTGACGTG
TTCTACCTGCACTCCCGTCTGCTCGAGCGCGCTGCCCGCGTGTCCGAGGAATACGTCGAG
AAGTTCACCGAAGGCAAGGTCACCGGCAAGACCGGTTCGCTGACCGCGCTGCCGATCATC
GAGACCCAGGCCGGCGACGTGTCCGCCTTCGTTCCGACCAACGTGATCTCGATCACCGAC
GGCCAGATCTTCCTGGAAACCGACCTGTTCAACGCCGGCATCCGCCCGGCCGTGAACGCC
GGTATCTCGGTGTCGCGCGTCGGTGGCTCGGCCCAGACCAAGATCATCAAGAAGCTGTCG
GGCGGCATCCGCATCTCGCTGGCCCAGTACCGTGAGCTGGCTGCGTTCGCGCAGTTCGCC
TCGGACCTGGACGAAGCGACCCGCAAGCAGCTGGAGCGTGGCCAGCGCGTCACCGAGCTG
ATGAAGCAGAAGCAGTACGCGCCGATGTCGATCGCCAACCAGGCGCTGTCGATCTACGCC
GTCAACGAGGGTTACCTCGACGACGTGCCGGTCAACAAGCTGCTGGCGTTCGAAGAAGGC
CTGCACGCCCACTTCGCCAACACCCAGGGCGAGCTGATCAGCAAGGTCAACGCCACCGGC
GGTTGGGACAACGACATCGAAGGTGCCTTCAAGAAGGGCATCGCCGAGTTCAAGACCACC
GGCAGCTGGTAATCGCGGTCCTGTAGAGCGGAGCCGCTGGCTCCGCTGGACCAGATGACA
AACGGTTGAACAACGCGGGGCATCAGCCCCGCGCCACGGGAAACAAGAGATGGCAAGCGG
ACGCGAAATCAAAACCAAGATCAAGAGCGTGCAGAACACCCGCAAGGTGACGCGCGCCCT
GGAAATGGTCTCGGCCTCCAAGATCCGCAAGGCGCAGGATCGGATGAAGACCTCGCGTCC
GTACGCGCAGGCGATGAAGCAGGTGATCGGTCATCTGGCCCAGGCCAGCACCGACTACCA
GCATCCGTTCCTGGTCGAGCGCGAGCAGGTCAAGCGGGTCGGTTTCATCGTGATCTCCTC
CGATCGCGGTCTGGCCGGCGGCCTGAACAACAACCTGTTCCGCAAGATGCTGGGCGAAGC
CAAGGCATGGCAGGACAAGGGTGCCGAAGTGGACCTGGTGACCATCGGCCAGAAGGCTTC
GACCTTCTTCCGCCGCGTGAAGGTCAACATGGTCGGCAGCGTGACCCACATCGGCGACGT
GCCGAAGCTGGAATCGCTGATCGGTGTGATCAAGGTCATGCTCGACGCCTTCACCGAAGG
CAGGATCGACCGCGTGTACCTGGTCTACAACCGCTTCGTGAACACCATGGTGCAGAAGGC
CAGCTTCGATCAGCTGCTGCCGCTGCCGCCGGCTGAGAAGCAGGTCGCTCACCACGACTG
GGATTACCTGTACGAACCCGATGCCGCGACCGTGCTCGAGCACGTGATGACGCGTTACAT
CGAGTCGCTGGTGTACCAGGCACTGCTGGAAAACGTCGCCTCCGAGCATGCGGCACGCAT
GGTTGCGATGAAGGCGGCGAGCGACAACGCCAACAAGCTGATCGGCACCCTGCAGCTCGT
CTACAACAAGGCGCGCCAGGCAGCGATCACCCAGGAAATCTCCGAAATCGTCGGCGGCGC
GGCAGCAGTCTGACCGCGTTCGTTCAAAGCACACATTAGAGGATGCAGCAATGAGTCAGG
GCAAGATCGTTCAGATCATCGGCGCGGTCGTCGACGTCGAATTCCCGCGTGAATCGGTGC
CGAAGGTGTACGACGCACTGAAGGTGGAAAACACCGAGATCACCCTCGAAGTCCAGCAGC
AGCTGGGCGACGGCGTGGTGCGTACCATCGCCCTCGGTTCCACCGACGGCCTGAAGCGCA
ACCTGGTTGCCGTCAACACCGGCCGTGGCATCTCGGTGCCGGTCGGCGCCGGCACCCTGG
GCCGCATCATGGACGTGCTTGGCCGTCCGATCGACGAAGCCGGCCCGGTCGCTGCCAGCG
ACAACTGGGAAATCCACCGCGCTGCGCCGTCGTATGAAGACCAGTCCCCGGCCACCGAGC
TGCTGGAAACCGGCATCAAGGTCATCGACCTGATGTGCCCGTTCGCCAAGGGCGGCAAGG
TCGGCCTGTTCGGCGGCGCCGGCGTCGGCAAGACCGTCAACATGATGGAACTGATCAACA
ACATCGCCAAGGCGCACAGCGGTCTGTCCGTGTTCGCCGGCGTGGGTGAGCGTACCCGTG
AGGGCAACGACTTCTACCACGAAATGAAGGACTCCAACGTCCTGGACAAGGTGGCGATGG
TGTACGGCCAGATGAACGAGCCGCCGGGCAACCGTCTGCGCGTCGCCTTGACCGGCCTGA
CCATGGCCGAGTACTTCCGCGACGAGAAGGACGAAAACGGCAAGGGTAAGGACGTCCTGC
TGTTCGTCGACAACATCTACCGTTACACCCTGGCCGGTACCGAAGTGTCGGCACTGCTGG
GCCGCATGCCGTCCGCCGTGGGTTACCAGCCGACCCTGGCCGAGGAAATGGGCGTCCTGC
AGGAGCGCATCACCTCGACCAAGAACGGTTCGATCACCTCGATCCAGGCCGTCTACGTTC
CCGCGGACGACCTGACCGACCCGTCGCCGGCGACCACCTTCGCCCACCTGGACTCGACCG
TGACCCTGTCGCGTTCGATCGCCTCGCTGGGTATCTACCCGGCCGTCGATCCGCTGGACT
CCACCAGCCGCCAGATGGATCCGCTGGTCATCGGCCACGAGCACTACGACACCGCCCAGC
GCGTCCAGCAGACCCTGCAGAAGTACAAGGAACTGAAGGACATCATCGCCATCCTGGGCA
TGGACGAACTGTCCGAAGAAGACAAGCAGGCCGTGTCGCGCGCCCGCAAGATCGAGCGCT
TCTTCAGCCAGCCGTTCCACGTGGCCGAAGTGTTCACCGGTTCGCCGGGCAAGTACGTGC
CGCTGAAGGACACCATCCGTGGCTTCAAGGCCATCGTCGATGGCGAGTACGACCACCTGC
CGGAGCAGGCGTTCTACATGGTCGGCGGCATCGAAGAAGCGGTCGAGAAGGCCAAGAAGA
TGGCCGAGAAGGCCTGATCCGGGACGGGCGGGAGCGATCCTGCCCGACCTGACGCCGGCG
CCGGGCAACCGCCCGCGCCGGTGGACCCCCACGGCGGCATTGCGCCGCCGCGAACAGCGA
AGAGATTTGCATGAGCACGATCCGTTGCGACATCGTCAGCGCCGAGCAGGAAATCTTCCG
TGGCGAAGCGACCCTGGTCGTGGCCACCGGTGAGCTGGGCGAACTGGGCATCGCGCCCAA
GCACGCGCCGCTGATCACCCGCCTGAAGCCGGGCAAGGTGGTGGTGACCACGCCGAACGG
CGAGCAGCTGGATTTCGCCATTTCCGGCGGCATCCTGGAAGTGCAGCCGCAGGTGGTGAC
CGTGCTGGCCGACACCGCGATCCGCGCGCAGGACATCGACGAAGCCTCGGTCCGCAAGGC
CAAGGAAGAAGCCGAGCGCATCCTGGCCAACCGCGGCGAAGCGATGGAAGTGGCTGAAGC
CCAGCAGAAGCTGGCCGAAGCCGTCGTCCAGCTGCAGGCGCTGGAGCGCCTGCGCAAGAA
TCTCAAGCACTGAGGTTCGCGCGTCATCAAGCACAAGCGCCGGCTAGCTGCCGGCGTTTT
TGTTTGTTCGCCACAGGAGCAGGGAATGCAGCACTACTCGACAGCGATTGAAGGCGGCAG
CTGGCAGCGGCCGTGGCGCACACCGGCAGGCGTGTTCCTGATTGCGTGGATCGTTCTGTG
CCTGCCATGGCTCAGTGGCATCAAGACCATTCCCTTTGATGCCGTGCAGCAGTTCTTCCC
GGCGGTCAGTTTCAGTGCCGAGCAGTTGCGTCACCTGCAGGCCCCCTGGTGGAATCCGTA
TCTCTACGGTGGCTACCCGCAGGTGGCCGATCCGCAGATGATGACGCTGCAGCCGACGAT
GCTGCTGCCGATGCTGCTGGCGCCGGGCTCCCTGCACCTGTTCACGGTGGTGGTGCTGCT
GCATGTGCTGGCAGGCGGCCTGGGTGCACTGCGGTTGAGCCGCGTGCAGGGCATGCCGCC
GCCGGCGCAGCTGCTGTTCGCACTCACGCTGATGTTTGGTGGCGTGGCCGCGTCGCGCCT
GCAGCACACGCCGATGATCATCAGCTACTGCCTGCTGCCCTGGCTGTGGCTGGGCCTGGA
GCAGGTCCGCCGGCGGGGACGGATGCGCGACATCCTGCTGGCCGGTGTGGCCGGCGGGAT
GTGTGCGCTTCAACTGACCCAGGTCACCTATTTCATCATCCTCACGTGCGTGATCTACGC
CGTGGCTGCTGTCGTGCTGGCACAGGGGCAGCGCATGCGCCTGCTGTGGCAGCTGGGCGT
GGTGGCCATTCTCGCCGGTGGTGTCAGTGCGCCGCAGTGGCTGTCCACGCTGGCCTGGCT
GGACCAGACCAATCGCAATGGCCTGACGCTGGAAGCCGCGCTGCCGGGTGCCATCCACTG
GCAGACACTGGTGACACTGCTGTCGGGCAACGTGTTCTCGCAGGGGCGCGGCGACAGCTG
GGCCTTCGGTGATATCAGCGCCGATTACCTCTATGTGGGGGCAGTGCCGCTGGCGCTGTG
GCTGCTCTGGGGCGGTGAGGTGCTGCGGCGCAAGCCGGCGGCGACGCGCGTCGCGCTGTG
TGCGCTGACGCTGGCGATCATGGTCGCGGTGGGTGGCGCCACGCCGCTGTTCCCCTGGTT
GTTTGGCTGGCTTCCGGGGCTGGACCTGTTCCGGCGCCCGTCCGATGCGCTGTTCCTTAC
CGTGCCTGCGGCGGCGTGGCTGGGTGCCAGTGCCCTGCAGGTTGCCCTGCAGCGGCAGCC
ATTGCGATTGCATCGGGTGTCCGTGGCGGTCGTCGCAGTGCTGGGCGCGTGCGCTGCGTG
GCTGGCGATCGATCATGGTCATCCGCTCGCTTTCGCCTGGCTTGCGGTCAGCGCCGCGCT
GGGCGTAGCCGCGGTGTGGGTGCTGCGCCGCCACCAGTCACCTGCGCGCTGGGTGCTGGC
GCTGGTGCTGTTGGACCTGCTGTTGTTCAACGTCGGCACCAGGTTCAACGCGGGCAGCGG
CACAAAGTCGGTGCTCACCGCCGATCGTGCGGGTCCTGCGCAGCGCGCCTATGCGCTGCT
GGCGGCAGAGCGGCATATCGGCATACCCGAGCGCGCGGTGGTCTTCGGCATCGGCGGACT
CACCAACGGCGCGGCGGTGCATGCCATTGCGCTGGCAAACGGCTACAACCCGCTGCTGGC
AAGCGACTATCTGCAGATGACCGGGATGCCGGGCGAGCCGGTGGATACCTTCCAGCAGAA
GGTCCCCACTGCCTGGATGCCAGACACCGCTGCTCCCCTGTACGACCTGCTGGGCGTGCG
TTGGCTGCTGGCCCAGGAGCCGTTCCCGGGCTCCAGCGCGCAGGGCGACCAGGTGGAACT
TGCGCGGCGTGACAGCGTGCTGCCACGGGTGCTGAATCCGCGGCAGGTGCGCCGCCATGA
GGAGCGTCTACCGCCTGCGCCGCTGTTCAACCAGACCGATTTCAACCGGCAGCTATGGCT
GCCGGCAGCCGCCAGCAGCCACTGTGCCGAACAGGATGCCGGCGAGGCCACGGTACAGGT
GCTGCACTACCAGCCTGGACGCATCGAGCTGACGGTGGTGGCCGACCATGCAGCATGGGT
GGTGATCAACGAAACCACCGGTCGTGGCTGGCAGGCGCAGCTCGAGGATGGCCAGGTACT
GCCGCTGCTGCGCGGCAATGGCCTCTTCCATGCGTTGTGCGTGCCGGCCGGGCAGCATCA
GGTGCGGTTGCGCTACAGCGCGCTGCAGCTGTGGCGTGAGGGACTGGGAGCGCGCCTGCG
CCGTGACGGTGATCGCTGACCGCTGACCGCGATCAGCGGTACACCACGTAGCGCATCAAC
AGGAACGACACGCACGCCAGCCCGCCTTCCACCAGTGGCTTGGCCAGCCAGGTGTACTGC
AGGCCCAGCGCGTGGTCGACCAGGCTCACCAGCAACGTGCTTGCCGCAGTCAGCAGCAGC
CACAGCCCGAAGAAGCGTGCAAAGCGCTTCCAGCCCAGCTTGTGGGTGCCGGCCTCGGCA
AAGGTGTAGCGGCCGTTGAGCCAGAAGCCCAGCAGCATGCCGGCCAGGCGCCCGGCGACG
TTGGCCGGTGCGACCGGCATGCCAAGCGCGGTGGCGACCACGAACACCAGCCAATCGACC
AGCAGCTGCACGAGCCCGATCACGAGGTAGGCGCTTCCCTGGCGGACAAGGCTCATCGGC
ATGGTGAAGGAGGAGGGATGCCCATGTTAACGGCGTACGCTCTAGAATCGTCGGCAACGA
ACCACGGACTGCCGTTCCCATGACCCAAGCCCTGCACGTCATCATCCTCGCCGCCGGCGC
CGGCAAGCGCATGAGGTCGGTGCTGCCGAAGGTGCTGCAGCCGATCGCCGGCCAACCGAT
GCTGGCGCACGTGATCGATGCGGCCCGCGAACTGCAACCGGCGGCCATCCATGTGGTCTA
CGGCCATGGCGGTGAGGCGGTGCGGCAACAGTTCGCCGACCAGCCCGACCTGCAGTGGGC
TGAACAGGCGCAGCAGCTGGGTACGGGCCACGCGGTGGCGCAGGCGATGCCGCAGGTGCC
GGATGCCGTGCAGGTGCTGGTGCTGTACGGCGATGTACCGCTGATCCGTGCGCAGACCCT
GCGCGATCTGCTGGCGCAGCCGGGGCGGTTGGCGGTGCTGGTCGCCGAGGTTGATGACCC
GACCGGTTACGGCCGCGTGCTGCGCGATGCCGAAGGCAAGGTGGGAGCGATCGTCGAGCA
GAAGGACGCGACCGACGACCAGCTGCGCGTGCGCACGATCAACACCGGCATCATCGCCGC
GGAGTCGACCGCGCTGCGCCGCTGGCTGTCGCAGCTGTCCAACCGCAATGCACAGGGCGA
GTACTACCTGACCGATGTGTTCGCGTTTGCCGCGCATGAGTACACCCCGGCCGAAATGGC
ACTGGTGGCCGACGCGCAGGAAGCCGAGGGGGCAAACGATCCCTGGCAGCTGTCGCAGCT
GGAGCGTGCCTGGCAGCATCGCGCCGTGCGTGCGCTGTGCGCACAGGGTGCACGCGTGCG
CGACCCGGCACGACTCGACATCCGTGGCACCGTCACCGTGGGCAGTGACGTGCTGATCGA
TGTCGATGTCGTTCTCGAAGGCAACATCGTGCTCGGCGACGGCGTTACCATCGGTCCGTT
CAACCGCCTGAAGGACGTTACTCTCGGCCCCGGTACCGAAGTACGCGCGCACTGTGATCT
GGAGGGTGTGGTCACCGAAGGCGCGGCGCTGGTCGGTCCGTTCGCGCGCCTCCGCCCAGG
TACCGTGCTGGCCGATGGCGTGCACGTCGGCAACTTCGTCGAAACCAAGAAGGTCACCCT
CGGCGTCGGCAGCAAGGCCAACCACCTCACCTATCTGGGTGATGCGGTGATCGGCAGCAA
GGTGAACATCGGTGCCGGCACAATCACCTGCAACTACGACGGCGTGAACAAGTCGACCAC
CACCATCGGCGACAACGCGTTCATCGGTTCCAACAGTTCGCTGGTGGCGCCGCTGACGAT
CGGCGAGGGCGCGACCATCGCTGCCGGTTCGGTCATCACCCGCACCGCCCCGGACGGCAA
GCTGACACTGGCCCGCGCACGACAGGAAACCATCGATGGCTGGAAGCGCCCGGTCAAGAA
GTCCTGAGCCACGTATTCCGCATGCCGACGAGCTCGGCGTGCTGCCGGCAATTGAACAGC
GTGCCGGCGAACTGCTGAAGGATCACGAAGCCCATCCGGTATTTGCCGGCCACGGCCTGG
ATCTGCCGACGCTGCAGGACGGCCTTCAGCGGGGCCAGCTGTGGGTTGTGGATGGCCCCG
GCGGCGACATTGCCGGCTACCTGCTGGGCGGCGAGCTGTGTGGCGAGTTCCATGTCCTGC
AGATGGATGTGGACCCGGCGCACGCGCGTCGTGGCCATGGCCGCGCATTGCTGCGGCACG
CCTTGGCGCAGGCCAGGGCCACCGGCTTTGCTGCAGCGGTGCTGACCACCTTGAGCGATG
TGCCATGGAATGCAGCCTTCTATGCCAGCGAAGGGTTCGACGTAGTGCCTGAGGCTGAGT
GGAACGACGGCCTGCGCGCCGTCATGGCCGAAGAGGCTGCGCTCGGGTTTCCGATGCACC
TGCGGGTGGCGATGCGGCGGACCTGGTAGGTGCCGGCCCTGGTCGGCACATCCGCGCATG
GCGTGGAGCTACCCGATCGGCCCGCTCAACCCACCGGCAACAGGATCGACACGCACAACC
CGCCATCGCCGCGGTTCTGCAGCGACACGCGGCCACCGTGCGCTTCCACGATCTCGCGCG
TCAGTGCCAACCCCAGGCCGGTGCCGTTGCGCTTGGTCGAATAGAACGGCATCAAGGCGT
TCTGCAGCACCTGCTCGTTCATGCCCTTGCCGCGATCCAGTACGTCCAGGCGCAGCCATT
GCGGCAGCCGCGTGAGTTGCACCTGTACGTCATCGTTGGGCGGATCGGCCTCGGCGCAGG
CTTCATGCGCGTTCTTCAGAAGATTCAGCAATGCCTGCCCGAACTGCGCGATGTCGATGC
GGCTGCTCAGGTCCTCGTCCGGCTCGCGTTCCATGGTGAACGGGATCTGCTGGCGCAGGC
TGGACAGGAACGGCGCCCAGTGCACGGTCTGCAGTTGCGGCTGCGGCAGCTTTGCGAAGC
GTGCATAGCCACGGATGAAGCCTTCCAGGTGGCGTGCGCGGTCCTCGATGGTGGTGAAGA
TCTCCGGCAACCGGTCGAAGCGTTCGCGCTGCACCAGCACGCCACCGGAGTGGGCCAGCG
AGGCGATCGGTGCCAGTGAGTTGTTGAGCTCGTGGCTGATCACCCGGATCACCTTCTTCC
ACGTCTGCACTTCCTGGCGGCGCAGTTCGGCGGTGAGCAGGCGTACCAGCAGCAGGTCGT
GCGGACGTCCGTTGAGCTGGAAGGCGCGGCGCGACAGGTGGTAGACCTGCTCGTCATCCT
CGTCGCCGTCCTCGCCCTCGGCATGCACCGCGAACAGGCTGTCGCCGCCGCGGGCGATGG
CATCGCGCAGCTCTACCGGCACCTGTTCCAGCACCTCTTCCAGACGCTGGCCTTCCAGCT
TCCAGCCGCCATGCAGCAGCTTGCGCGCAGCCAGGTTGGAGAACACCACGCGGGCGATGC
CATCGCCGCCGGAGGCAATCAGCAGCATGGCCACCGGCGTGTTCTGCACCATGGTGTCCA
GCAGCAGTTCGCGCTGCACCAGGCCCTGCCGCTGTTCGCGCAGCACATCGCCCAGCTCGC
GGTGCGCCTGCACCAGGTCGCCCAGTTCGTCGTTGCCCGGCCAGTACACGCCGAAGTTGT
ACTCGCCGTCGCGGTAGCTGCTGGTGGTGCCGGACAGTGCACGCATCAGCGAGCGCACCG
GTGCGGTGGCACGGCGCAGGGTCCACCACATCAACGCCAGCAGGATCACGGCCGACGCCG
TGGTCACCACCCAGCCATGGTTCATCCAGTACGCCAGCAGCCACGGCAGCGCAGCGGCCA
GCGCCAGCACCGGCAGCAGGCGCAGGAACAGGCGGAAGGTGAACGAGCGCCGTTTCATTC
GCGTGGGATGCCGTGGCGGTCCATGCGCCGGTACAGGGCCTGGCGGCTCAGGCCGAGTTC
GGCAGCCGCCTGGGCGATGACGCCGTGGTTGCGTGCCAGCACGTCCTCGATGCGCTCACG
GTCGGGATCGTTGCCAGCGCTCGGTGCAGGTCGTGGCGCCGGTGCGGTGCGCGGCAGGTT
CAGGTCGGCCACCTCGATGCGGTTGCCGGTCGCCAGCAGTTCGGCACGCTGGATCACGTT
GCGCAGTTCGCGCACGTTGCCCGGCCACGGGTGCCGTTGCAGGGCGGCGCTGGCGGCACT
GGACAGCGGCTTGCCGGCCGTCAGGAAACGCTCGGCCAGTGGCACGATGTCGCCCGCGCG
CTCGGCCAACGGCGGTAGTACCAGTTCCACTGTATTGAGGCGGTAGTAGAGATCTTCGCG
GAACGTGCCGTCGCGGATCATCGCCGGCAGGTCGGCATTGGTCGCGCTGACCACGCGGAC
TTTGACCTGGCGTTCGCGATTGGAACCCAGGCGCTCGAAGCGGCCGGTTTCCAGCACACG
CAACAGCTTCATCTGCCCGCCCAGCGACAGGTTGCCGATCTCATCCAGGAACAGCGTGCC
TCCGTCGGCGGCTTCGAACTTGCCCTCGCGTGCCTTGTTGGCGCCGGTGTAGGCGCCGGC
CTCGGCACCGAACAGTTCGGCCTCGATCAGCTCCGACGGCAACGCGCCGCAGTTGACCGT
GATGAACGGGCCCTTGGCCACCAGTGAATTGGCCTGGATGATCTGCGCGATCTTCTCCTT
GCCGGCACCATTGGGACCGGTGATCAGCACCGGCAGCTCGGAGCGCGCGACCTGGCAGGC
CAGGGCGATGACGCGCTCGCTGGCCGGATCGGCGAAGACCGCACCGCACAGGTCGTACTT
TTCTTCCAGCGCATTGCGCTGGCGCAGCTCACGGCTGCGGCGGCGGTCCAGTTCGCGCCG
CGCCTCGGACAGCTCCAGCAGGTTGTTGACCGTGGTCAGCAGCTTGCGGTCGTCCCAGGG
CTTGGCCAGGTAGTCGGCGGCGCCGGCCTTGACCAGGTCCACCGCGCTGCTCAGGTGGGT
CCAGGCGGTCAGCAGGATCACCGGCAGGTCCGGGTGGCGTGCGCGGATCTGTGCGAACAG
CGCTTCGCCCTCCTCGCCGGAGGTGGTGTCCTCGCTGAAGTTCATGTCCTGGATCACCAG
GTCGACCGGCTGCGACTCGAGCAGGGCCAGCCCCTCGGCCGGGCTCTGCGCCTGCAGGGT
GTCGATGTCGTGCAGGGAGAACAGCACGTCCAGTGCGGTGCCCACACTGGCGTTGTCGTC
GATGATCAGGATCGAAGGCATCAAGCGGTTCTGCAGAAAGGGATGGGCGGCGCCGATGGA
GCCGTGTTCGTGTCCATACGCCGGGAGAGCCCGGCGCCACCCATCAAGCATAGCCAAACC
CGTAGCCGTCGGGGCGGCGGGCTCAGCGTCGGGGCGGCGGCGGTGGCGGTGCTGGCGGAG
GCGGAGCGACCAGCGCCCTGCGCCAGGCAGCGGCGTCCACCGCGACCGTCAGTTCCTGCC
TGTCGCGCTGCAGCAGAAGATAGGCCCTGGCGGCGCTTGAACGCCGCAGGGCCTCGGCAA
GATGCTCGATCCTGCGTACGGTGGTGTCATCCACCCGCAGGATGCGATCGCCGCTGCGCA
CGCCGAAGCGGGCTTCCGGGCCGGCGGCTTCCACGCGCACCTGGCCTTCGCTCGAACGCA
ATGCCAGGCGCGCATCGTCCTGGCGCCACTCCAGTGTCTGCGAGCTGCCACCGCCGGCCA
GTGCCGGCAGTGGCAGGAGCATCATCATCAGCATCCAGCGGATACGTATCTCATGCGCCC
CGCGTGGCAACCGCAGGCGGTACCGCTGCCGCGCGCCGGGCCGGCCCGAACACCGCGATC
TGGCCAAGCACCCACAGCAGCAGTGCGCCCAGCGGCAGGTAGTGCAGCGGCATGCGCGGC
AGCTCGTACATGTTCATCAGTGCCAGGTTGATCGCATAGGCGGCCAGCATGCCCAGCACG
ATGCCCAGCGTGGCCAGCAGGAAGTTCTCGGTCTGGAAGTAGCGCAGGATCTGCCCACGC
GTCGCGCCGAGCGCGCGACGGATACCAATCTGCTTGCTGCGCTGCTGCACCCAGAAGCTG
GCCAGGCCGATGATGCCCAGTGCGGTGACCACCAGCAGCGAGATGCACACCGTGATCAGC
AGCCCGACCATGGCCCTGTCGTTCTTGAAGTAGTCATTGCGCTGCGCCTCATAGGTCAGC
TTCTCGCGCACCAGCCGGTTGGGGTCGTTGCGTTCAAGCGCGGCGATCGCGCCCTTGAGT
ACTTCCTCGCGCCGTTCCGGAGCGGTGCGCAGGACGTACGGGCCCTGGGTGAAATCGGTC
CGCACAGGCAGCACCATCGACAGCGTGGTGTTGTTGTTGTAATCGGTGGGCGTGGCCAAT
GACGCGACAATACCCACCACGTGCAGTGGCTGCTTGCCCATGTAGAACGTCTTGCCCAGT
GCGTTCTCGCCGGGGTACAGCCTGTCGGCGAGCGTGCGGCTGATGATCACCGAGGAGGCG
GTATTGGTGGAGGCGTTCTTCTGTGCATCCTCGACGTTGCTGTATTCACTGGGCTGGAAG
TCGCGGCCGGCGGTCAGCTGCAGTCCAAGCGTGGACAGTCCACCTTCGCCGAACATGTAC
ATGGTGACGAAGGCGGTCGGACGTTCCTGTTCCTGCTTCAGCGAAACGCTGGTATTGGAG
GAGTTCGGGCGGAACGGCAGCTGGTTGACCTTCGCGGCGGCGGTGACCCCGGGAACGGCG
CGCAGGGCGGACAGGTCCTCCTGGGTGCGGGCCTGGCCATTGGTCTGCTTGCCGATGCCG
CTGACCCGGACGAACACCAGCTCGTTCTCGGCCAGGCCGCTGGTCTGGCTGATCCGTTCA
ACGCGCTGGGTGACCAGGAACAGGGCATTGCAGACGATGGCGCAGGTCAGGGCGACTTCC
AGCACGATCAGGGCGGCGGCTGTCTTGTGCCGGCGCAGGGTGCTGAGGATGGGGCGGATA
TCCATGGGAGGTCCTCGTACTCGTGCTTACTGCGACTTGAGCTGGATGGCCGGGGTAACC
TGCATCGCGCGCCAGGCGGGCAGGAAACCAGCGGCGAGGCTGGCGAACAGGGTCAGGCCA
ATGGCCAGCAGCAGCATGCTGCCGTCCAGGTGGGCCAGGCTCGCGTAGTCCACGGGTTGC
TGGCGCACCGCATACAGGCCGAGCAGGGCCAGGCCGATGCCGAGCACGCCGCCGGCAACG
CCGATCGCACCGGCTTCAACCAGGCATTGCAGGAAGATCTGCCCACGGCTGGCACCGAGG
GCGCGGCGCACGCCGATCTCGCCGCTGCGGCGCAGGAACTTCGCCAGCAGCAGGCCCACC
GTGTTGACCAGGCAGACGCCGAGAAAGCCCAGTGCCAGCCACATCTGCAGGCGCACGTCG
CTGGGCACGGCATTCTTGAACGTCAACCACTCCATCACCGGGCGCAGGCGCACGTTGGTA
GGGCGCTCGAAACGGCCCGCTGCGCGCTGCTGGTCCGAGTAGTTGGCCAGGTAGCTGCGG
TAGTCCTCGACCTTGGCCGGATCCAGCTCCACCCAGTACTGGATCCAGCTGCAGGGCGCG
TTGATCGAGTTGCTGCTGCCATCCGGATTCTCGCCGAAGCAGTTCATGTTGCCGTTGCTG
CCGAACTCCAGGTCCATCGCAGTGGAAAACGGCACCAGCAGGTCTTCATCCTTGCCGTAG
TTGCCGGTGGTCAGATCGAAGAAGTGGGGTTCGGGATTCCACTTCTTCATCACGCCGATC
ACCCGCAGTGAATGGCCACTCAGGCGGATCTCGCGACCGGTGCTGTCGGCACCCTGGAAC
AGCTTGTCGTTGATCGCTTTCGACAGCACCACCACCCGGCTGCGATTGTCATCATCGCTG
CTGTTCCAGGCACGCCCGTACTGCATCGGCACGTCGAACATCGGGAAGAAATCGGCCGAC
GTCCAGCGCGTATCCACCGAGAACGGCTTGAGCGTGCTGAGCTCCGGTTCCACCGTGCCG
CCGCCCGCGCTCATCATCGCCTGGCGGATGCCGCGCTTCTCGCGCAGCAGGGTCTCGGCG
TCGCGCCGTGTCATCTGTTCCTCAGGCTCCTCACCCGGGGTATAGCCGCCGCGCGGGCGC
GGATCGACCTGCACGTAGAACAGCTGGTCGCTCTTGCCGGGAATCGGGTCGCCGGACAGC
ACGTGGAACACCGTCAGCGTGGTCATCGAGGCACCGATGCCGAGCGCGATGGCGACCACC
ATCAGTGCGGTCAGGATCTTGTTGCGGCGGAAGCTGCGTACCGCCAATCGGGTGTAGTAG
GCGAACATGGGAGTGCCCTCACTCGTTGACGGCAACGACGTGGCGCGGCGGGGCAGCCAG
CACCGGTTCGCGCACCAGGTCGGTCACCTGGCCATCGACGATGTGCACGTTGCGCTGCGC
GCGCGCGGCCAGTTCCGGGTCGTGGGTGACCATCACGATGGTGGTGCCGGCGGCATTGAT
CTCCTCCAGCAGTTCCATCACGCCGCGGGCCATCTGCGTATCCAGGTTGCCGGTCGGTTC
GTCGGCCAGCAGCAGGCGCGGGCTGCCGGCCAGCGCACGCGCGATCGCCGCACGCTGCTG
CTGGCCGCCGGACAGTTCGTTCGGGTAGTGCTTCATGCGTGAGCCCAGGCCGACCTGGGT
GAGCGCCTTCTCGATGCGTTCGCGGCGCTCGTTGGCACTCATCTTCCGGTAGCGCAGCGG
CACGTCGACGTTGTCGAACAGGTTCAGGTCGGGAATCAGGTTGAAGCCCTGGAAGATGAA
GCCGATCTTCTGGTTGCGCAGGCGGCTGCGGGCGTCATCGCCAAGCGTGCTCACGTCCTG
GCCGTCAAGCAGGTAGGTGCCGCTGGTGAAGGTTTCCAGCAGGCCGGCGATGTTGAGGAA
GGTGGTCTTGCCGGAGCCGGACGGGCCGGTGACCGCGACGAACTCGCCTTCCTTGACCTG
CAGTTCCAGCGAGCGCAACGCGTGGGTTTCCACCTGTTCGGTGCGGAAGACCTTGGCGAC
CGAACGCATTTCGAGCATGTACATGGGGTGTCCTCTCTCCAGGATTCAGGTATCAGGTAT
CAGTTGACGGAGACGCGTTCGGCGTCCTTGAACAGGTCGCTGCCGGAGACCACGATGCGG
TCGCCCGGCTGCACACCCGACTTGATTTCCACTTCGCCCAGGCTGCTGACGCCCAGTTCC
ACCGGACGCCGCACCGCGGTGCGGCCATCCATCACGTAGGCCACGCCATTGCCCTGTTCG
ACGAACGGGCCGCGCTCGACCTTCAGCACGTCCTTGCGGGTATCGAGCAGCACGCGCACC
GACATCCGCTGGCTCTGGCGCAGGCCTTCCGGCTGCGCGCTGGCGAAGCGCACGCGGGCG
TTGACCTCGCCGTTGACCACTTCCGGCGACACCGCGCTGATCTCGCCCGGGAACGGCTTG
CCATTGCCGCCGGTCAGCTGCGCCGGCATGCCGATCGCCAGGTCGCGGGCGAAGCTCTCC
GGCACCTTGATCTCGACCTCGAACTTGGACAGGTCGACCACGCCCAGCACCGGCGCGTTG
GCAGCCAGGTTGGTGGACTGGACCGCCTGCACCTGGCCGACCTGGCCGTCAAACGGTGCG
CGCAGGGTCAGTGCGTCGACCTGGCGCTGCACTTCGGCCACCACGGCCTTCTGGCGGTCG
GCCAGCAGGCGCTTGTTGCGGGCATCCAGGTCGGCGCCCTGGCTCTGCAGGCGCGCATCG
GTGGTGGCGTTGGCCAGGGTGATGTCGGCCTTCTTCAGCGAGTCCTTGGCCTTGGCCAGG
TCGATCTGTGGCACCGCACCGCCGTCGTAGCCGCGCTGGAAGCGCTGCAGGTCGCGGTCG
GCGGCCTGGCGCTCGATGGTGGCCTGGTCGGTTTCCTTGCGCGACTTGGCGCGGGCCAGG
GTGGCGTCCAGCGCGGCACGGCTGGCCTCGGCTTCCAGGCCGGCCAGGGTGGCCTGTTCC
TGGGCCAGCTTGCTGCGCAGTTCCGGGCTGTCGATGACCGCCAGTTCCTGGCCCTTCTTG
ACCACGTCACCGGCGACCACTTTCAGGTCCACGGTGCCGGCCGAGATGGCGTACAGGATC
GGGCTGTTGGCGGCGATCACCCGGCCGTCGGCGGCGATGTCGCGGACCAGGTCGCCGCGC
TTCACTTCGGCGATGCGCACCCGGCTGCTGTCGAAGGAGCGGCTGGCATTGGACCAGGCA
TGCACGGCCCAGCCGATGCCGGCCAGCAGCACGATGGCGCCCAGCGCCGGCCAGCGGTAA
CGCTGCCAGTTGGCGCGGGTGGCGCCGGCCGGGGCGGAGGAAACGATCTGGTCCTGTGCG
GAAGTGTCGCGGATCATCGGGTGCGTGCCTGACGGTGGTAGCCAGTACCAAGCACGTAGC
GTGCCAACTTTATTTCCTTTCAGTTCAACAGGTTGGGCGGGCCGCTGGAGTGTCCGGGTG
TCCGCGGACACCTTTCCGGACACTTTCATTAAGCGGACAGGAGGGGGAAGCCGGACACGC
GGGCTAGAATGCGCCGATCGTCTTCAAGGAAACGCGTGACATGTGTGGAATCGTGGGTGC
AATCGCCGATCGCGACGTGGTGCCGGTGCTGATCGAAGGCCTGAAGCGGCTTGAGTACCG
TGGTTACGACTCCTCGGGCATCGCGGTGATCGATCACGCCGAGCGCCCCGAAGTACGTCG
TGTCCGCCGCACCGGTCGCGTGTCGGAAATGGCCACGGCGGCCGAGGCCGAAGGGTTCAA
TGCGGTGCTGGGTATCGGCCACACCCGCTGGGCCACCCACGGCGGCGTCACCGAGGCCAA
CGCGCATCCGCACATCAGCCACGGCGTGGCGCTGGTGCACAACGGCATCATCGAGAACCA
CGAAGAGCAGCGCGAGAAGCTGCGCGCGCTGGGCTACACCTTCGAGTCGCAGACCGACAC
CGAAGTCATCGCGCACCTGATCCATCATCACCTGAAAGGCGGCGATGACCTGCTGGTGGC
GCTGCAGCACACGGTGAAGGAGCTGACCGGCGCCTACGCGCTGGCCGTGGTCAGCCGCGC
CGAGCCGGAGCGCTTCGTCTGCGCGCGCATGGGCTGCCCGCTGCTGGTGGGCCTGGGCGA
GGGCGAGAACTTCGTCGCCTCCGACGTCTCGGCGGTGATCTCGGCCACCCGCAAGGTGAT
CTTCCTGGAAGAGGGCGACACCGCCGAGATCCGTCGCGATGGCGTGCGCATCTTCGATGA
GCATGACCGGCCGGTCGAGCGCGATGTGCACCTGTCCGACGTGTCGCTGGCATCGCTGGA
GCTTGGCCCGTACCGCCACTTCATGCAGAAGGAAATCCACGAGCAGCCGCGCGCGCTGGG
CGACACCATCGAGGCGGCGATCGACGCCGGTGGTTTCCCGGCCGAGCTGTTCGGCAAGAA
TGCCGAAGCGGTGCTGTCGGGCATCGAGGGTGTGCAGATCATTGCCTGCGGCACCAGCTA
CTACGCCGGCCTGACCGCGCGCTACTGGATCGAGGCCATCGCCGGCCTGCCGTGCAGCGT
GGAGATTGCCAGCGAGTACCGCTACCGGGCCGCGTATGCCAACCCGAAGCACCTGATCGT
CACCATCTCCCAGTCCGGCGAAACGCTGGATACGATGGAGGCGCTGAAGTACGCCAAGGC
GCTTGGCCACAAGCACACGCTGTCGATCTGCAACGTGCCGGAAAGCGCGATTCCGCGCGC
CAGCGAGCTGGTCTGCTACACCCGCGCGGGCGCGGAGATCGGCGTAGCTTCGACCAAGGC
CTTCACCACCCAGCTGGCCGCGCTGTTCCAGTTGACCGTGGTGCTGGGCAAGCTGCATGG
CCGCATCGACGCGGCGCAGGAAGCGGATTACCTGGAGCAGCTGCGCTTCCTGCCGGGCAG
CGTGCAGCACGCACTGAATCTGGAACCGCAGATCGCGGCGTGGGCCGAACGCTTCGCGCG
CAAGTCCAATGCGCTGTTCCTGGGCCGTGGCCTGCATTACCCGATCGCGCTGGAAGGCTC
GCTCAAGCTCAAGGAGATTTCCTACATCCACGCCGAGGCCTACCCGGCGGGCGAGCTGAA
GCACGGCCCGCTGGCGCTGGTGGACGAGGACATGCCGGTGGTGGTGATTGCCCCCAATGA
CAGCCTGCTGGAGAAGGTGAAGTCGAACATGCAGGAAGTGCGCGCCCGTGGTGGCGAGCT
GTTCGTGTTCGCCGACCAGGACAGCAACTTCAATGAGTCCGAAGGCGTGCACGTGATCCG
CACGCCGCGCCATGCCGGCGTGCTCAGCCCGATCGTGCACACCATTCCGGTGCAGCTGCT
GGCCTACCACACCGCGCTGGCACGCGGCACCGACGTGGACAAGCCGCGCAACCTGGCCAA
GAGCGTGACGGTGGAGTAACACTCCCGGATCCGTTGAATGCTGCATGCGAAAGGGGCCGG
CGTGGCCCCTTTCGTTTGCGTCGGTAGCGGTGCCAAGTGGGACAGCCGCCGGGTGTTCTG
TCCGCCGTCGGCAGCAGGCAATCATTCTTTAATGCGTGGCATCGGCTGTATTCAGCGGCG
GTTTCAGCCGCGGTGCCATTCTCTGGATCGTCGGTTGGTTCCCACGACGAACTGTCCTAT
CGATGCCGGTAGTGACCGATGGTCGCAGTCGTAGAATCGATTTGACCGAGGTCCGGGTTG
AGCGGTTGAGCCCACCTCGTTCGCGTTGCAGCACATCGCCTGCCGATCCATTCCACGCGG
CGGCCGGGTGCGCCAGACGTGCGCTGAAAGGTCTGTTCCCGGGGAGGGGGCGTATCGGAA
GAGCACACTTTTTTGACTTCAGTGACCTGCACCAGGAAACAAGAATGAACGTCCGCGAAC
TCCTGCAATCCAAGAAAGAAGCTGTCATCACCATCGACGCCGAAGACACCATCGGTGCCG
CCGCCCACAAGATGAGCGCGAACAGGATCGCTGCGCTGGTGGTGATGAAGGACGATGCCC
CGGTCGGCATCATTTCCGAGAAGGACATCGTGCGTACCCTGGCCGACGACGGCCCGCAGG
CCGGCCGCCGGGTGATCTCCAGCCTGCCGTCCACCGGCCTGGAAGGCATTGCGCCGGACG
CGACGCTGAAGCAGGCCATGTCGTTGATGACGTACTCGCGGCGCCGTCATCTGATGGTGA
CCGACGGCAACCAGCTGGTCGGCATCCTCAGCCTGGGCGATATCGTGAAGAACCTGCTGG
GCGAGCTGGAACTGGAAAAGGCCGTGCTTCAGGACATCTACATGGCCGCCCACTGAGGGC
TGCAGCGCTGGAAGCAGGGAAGCCGGGCATTGCCCGGCTTCTTCGTTCACGGCTTCGGTG
ATATCAGAACGTGACCTTTACCGAGTCGGCGCTGTAGTTCGCCGGACCGTGATAGACCAC
TTCGATGTTGTTGCCGTCCGGGTCGAGCACGAAGGCGCCGTAGTAGCCCGGGTGGTAGGG
GCGTTCGCCCGGCGCGCCGTTATCGGTGCCGCCGGCGGCGATCGCGGCGGTATGGAAGGC
ATCGACGGTGGCGCTGTCGCGGGCCTGGAAGGCCAGATGGTGCCGGCCGGTCAGCTGGCC
GGCGGCGGCCTCGCTGCTGGCGCTGGAAATGAACAGCTCATCGGCCCAGAAGTAATCATC
GCCTTCGCCGGCGATCGGGATGCCGATGGTGTCGAACACCGCCTGGTAGAAGCGGCGGCT
GGCCACCAGGTCACGCACCACCAGCTGGATGTGGTCGATCAGGCGGCCGCGGTGCAGTTC
CATCGTTTCCATACGAACCTCGCAAAAAAGGGGACGGAGGGGATTAAGTCGCTTCCGGCC
AATAGTGCCAGAAACGACTTAATCCCCTCCGTCCCCTTTTTGTCAGTTGGCGATGATTTC
GACCCAGTAGCCGTCCGGGTCCTTGATGAAGGCCAGATTCTTCATGCGGCCGTCGGTCAG
GCGTTTCTGGAAGGTCACGCCGAGGTCCTCGAAGCGCTGGCAGGCGGCCTCGATGTCCGG
CACCGACACGCAGATGTGGCCGAAGCCGCGCGGGTCGCTGTTACCGTCGTGGTACACCGC
ACCGGCCTGGGTTTCGGTACCGTGGTTGTGGGTCAGTTCCAGCACGCCCGGCAGGCCGGC
CATCCACAGGCGGCGCTGGCTGTCGTCTTCTGGCACCACTGCGCCGGCCGGCACGTAGGC
CAGGAAGTACAGGCTGAACTGGGCGTCCGGGAAGTCGCGCTTGTCGATCAGCTGGTAACC
CAGCACGCGGGTGTAGAAGTCCAGCGAGGCGGTGATGTCCTTCACCCGCAGCATGGTGTG
GTTGAACACGAAGCCGCTGGTTTCGGCCGGGGCCTGGGCGGCGACGCCGGGGACATCGCG
CAGGGCGGGAATGGTCATGGGGGAGGTCCTTCAGACGGGGCCGTTGCCGGCCGGATGGCG
CCATTCTACCGGCCCGCACCTGACGGCACCGCGACGTACAATGGCCGGATCGCACCGTTC
CGTCCTGATAACGATTGCCCGCCATGTCGCAGCGTGAATGGGTGGCCGCCGCCATCCGCA
AGATCGAAGCCGATTTCAACCGTTCCGCCGATACCCATCTGATCCCGCTGGCGCTGCCCG
GGTTCGAGGGCATCGACCTGTACCTGAAGGACGAGTCGAGCCATCCCACCGGCAGCCTCA
AGCACCGGCTGGCGCGCTCGCTGTTCCTGTACGCGCTGGCCAACGGTTGGTTGCGCGAGG
GCCGGCCAGTGATCGAGGCCTCCAGTGGCTCGACCGCCGTGTCCGAAGCCTATTTCGCGC
GCCTGCTGGGCCTGCCGTTCATTGCGGTGATCCCGGCCACCACCTCGCCGGAAAAGATCG
CGGCGATCGAGTTCCATGGGGGCCGCTGCCACCTGGTCGAGCGCGCCTGCGACCTCAACT
GTGATTCGGAAAAGCTGGCCCGCGAAACCGGCGGCCACTTCATGGACCAGTTCACCTATG
CCGAGCGGGCGACCGACTGGCGTGCCAACAACAACATCGCCGAATCCATCTTCAAGCAGA
TGGCCGAAGAGCCCAGCCCGGTTCCGGAATGGATCGTGTGCAGCCCGGGTACCGGCGGTA
CCGCCGCCACGCTGGGCCGTTATGTCAGCTACCGCCGGCATGACACCCGCATCCTGTGCG
CGGACCCGGAAGTGTCGGTGTTCTTCGACGGCTACAAGGCTGCCGTGGCCGGTGAACAGG
ACTGGCGTGGACTGACCTGTAGCGGTGGCTCGCGCGTGGAAGGCATCGGCCGGCCACGGG
TGGAGCCGAGTTTCATCCCGACCAGTGTCGATGCGATGGTGAAGGTGCCCGATGCGCTGA
GCCTGGCCGCGATGCGCCATGTCAGCCGCCAGCTCGGCCGCCGTGTCGGTGGCTCCACCG
GCACCAACTTCATCGGCGTGCTGCAGGCCGCGCAATGGATGCGTGAGGCGGGCCACCAGG
GCAGCATCGTCAGCATCCTGTGCGACAGTGGCGAGCGCTATGCGCAGAGCTATTACGACC
CGGCGTGGTATGGGCGACAGGGAATCGATGTCGACGGCGCCGATGCGCAGCTGGCGGCGG
CGGTGGCCGGGCAGGGGTTGCCCGAACTGCCGTGGTGCAGCCTGGAAGCGTTGTAACGCG
GCAACGCACGGCCGGCTGTGCATCGGCTGGGTAGCGTCTACTGTTGGTCGACCGCTCCAC
GTTCAGGTCGCCAGAATCCCGCGCTGCGCGCGAAAGTCGACCCACAGTCGACTCCACCCG
GTCGCCGGGGCGTCTCAATACCCCGCTGCGGTGAACGCATCCAGCACCGCGTCGCGCAGC
GCATCAGGCAACGCCTCGATGTCCATCGCGCGGTCATCCAGGTGCAGGCTGGGGTCCAGG
ATGCTGGCGCGTCCCTGGGCCAATGCCTGCAGCCACAGCAGCACGCAGATCACGAACTCG
CGCTCGTGGCCCAGCTGCAACTGGCTGGCGCCGCGCTCGATCACCTCGAACGGGTACCAC
TCCTGGGCATCGTTGAACGTGCCGCCCTGCTGCAATACCGCCTGCAGCTGCTCCAAATGG
CGGGGGGCGTCGTCGCCGGCATCGCACAGCGCGGCGATCCAGGCCAGTTCTGCCGGGCTG
GCGGACAGCGCCAGCGAGCGCGCCGGTGAGATGGATGCCACTGCAGCCAGACCTTCCATG
TAGGGCCTCGTTCGGTAAGTACCGCTGCGGACTCCCCCGCAGCCAGAGCTTCGGTGCGCG
GCCGTCAGGCCGACGTGAACGCCGGCGCATGCCCCCTTGTCAGCCGCGCCTGTCAGCGCC
ATATCTGGGAAGCTGCCCGCCCGCCGGGCCCGTTCCCTGGAGATCTGCCGTGACCGTTGC
CAACCCCCTGCTCGACTTTTCCGGACTGCCGCGCTTTGACGCGATCCGCCCCGAGCACGT
CGCGCCGGCGCTGGATGTGCTGCTGGCCGAGGCCGAAGCTGCCGTCAGCGCAGCCGAGCG
GGTGCAGCCGGTGCGTTGGGACACCTTCGTCACCCCGCTGGATGACGCCACCGAGCGCCT
GTGGCGTGCCTGGGGCCTGGTCGGCCACCTGCAGGGGGTGGTCAACACCCCGGAACTGCG
TGAGGCCTACAACGGCAACCTGCCGCGGGTGACCCGTCTCGCCAGCGCGCTGGGCCAGAA
CCTGGCGCTGTATCGCCAGTACCAGGCACTGGCCGCCAGCCCGGAGGCGGCGCATTTCAA
TGAAGCCCAGCGCAAGGTGCTGGACAACACGCTGCGTGACTTCCGCCTGGGCGGTGCCGA
GCTGGCACCTGAGGCGCAGCAGCGCTTTGCGGCGATCAAGGAGGAACTGTCGGCGCTGTC
GGCGAAGTTCTCGCAGAACGTGCTCGACGCCACCGATGCATGGTCGCTGTACATCGAGGA
CGAAGCGCGACTGCTGGGCCTGCCGGAAGACGTGAAGGCTGTCGCGCGCGCTGCGGCAGA
GAAGGACGGCAGGACCGGCTGGAAACTGACCCTGCAGATGCCGTGCTACCTGCCGGTGCA
GACCTGGGGTGAAGACCGCGACCTGCGCGAGATCCTGTACCGTGCCAGCGCGCAGCGTGC
ATCGGAGTTCGGCGATGACGCGCTGGACAACAGTGGCAACATCGACCGTATCCTTGCCCT
GCGCGCCGAACTGGCCGCGTTGCTCGGCTTCGATTCGTACGGCCATTACTCGGTGGCGAC
CAAGATGGCGCAGGATCCGGCCGAAGTGCTGGGTTTCCTGCGTGACCTTGCCGCGCGAGC
CAAGCCGTTCGCGGCCAAGGACCGCGCCGAGCTGGAGCAGTTCGCACGCGAGCAGCTGGG
CATCGATGCCCTGCAGGCCTGGGACCTGGCGTTCGCCGCCGACCGCCTGAAGCAGGCGCG
TTACAGCTATTCCGAGCAGGAAGTGAAGCAGTATTTCACCGAACCGAAGGTACTGGGCGG
CCTGTTCTCGGTGATCGAGCAGCTGTATGGCCTGCATGTGCAGGAAGACAGCGCACCGGT
GTGGCACGAAGACGTGCGCTTCTTCCGCCTGGTCGATGCGCAGGGCGCGCTGGTCGGCCA
GTTCTACCTGGACCTGTACGCACGCGAGGGCAAGCGCGGCGGTGCGTGGATGGACGATTG
CCGCAACCGTCGCGTGCGTGGCGACGGCAGCGTGCAGACGCCACTGGTCTACCTGGTGTG
CAACTTTGGCCGGGGCGCCAACGGCAGGCCGGCGACCTTCAGCCACAATGAAGTGACCAC
GCTGTTCCATGAGATGGGCCACGGCCTGCACCAGCTGCTGACCCGCATCGGCGAACTGGG
CGTGGCCGGCATCAACGGCGTGGAATGGGACGCGGTGGAGCTGCCCAGCCAGTTCATGGA
GAACTTCTGCTGGGAATGGGACCACCTACAGGGCATGACCGCGCACGTGGACAGTGGCGA
GCCGCTGCCGCGCGCGCTGTACGAGCGCATGCTGGCTGCGCGCAATTTCCATAGCGGCAT
GGCCACGGTGCGCCAGCTGGAGTTCGGCCTGTTCGACATGCTGCTGCACAGCCAGTTCGA
ACCGGCGCAGGACAGCGTGCTGGCACTGCTGGACCGAGTGCGCGCGGAAGTGGCCGTGAA
CCACCCGCCGGTCTGGAACCGCTTCCCGCACCAGTTCAGCCACATCTTCGCCGGTGGTTA
CGCCGCGGGTTACTACAGCTACAAGTGGGCCGAAGTGCTCAGCGCCGATGCCTACGCCGC
GTTCGAGGAAGCGCCGCAGGCACTGGCTGAAACCGGTGCACGCTTCCGCGATGAGATCCT
GTCGCGTGGTGGCAGCCGCCCGGCGGCGGAGAACTTCAAGGCCTTCCGCGGCCGCGCGCC
GCAGATCGACGCGCTGCTGCGGCACTCGGGCATGGCGTAAGCGAAAAAAGGGGACGGAGG
GGATTAAGTCGTTTGTGCACAAACGACTTAATCCCCTCCGTCCCCTTTTTCTATTCGGCG
TAGATCATCTTCCGGGTCATGCCGCCGTCGACGATGAAGTCCTGGCCGGTGCTGAAGCCG
GACAGCGACGACAGCAGGTACACCGCCAGCGCGCCGATGTCCTCGGGGCGGCCGACCCGG
CCGACCGGGTGCTGTGCCTGGTCGATGGCGGAGTACTCCGGTGCGTGTCGCCGCGAGGGA
GCCTGCCAGGCCGTGGTGCCGATCCAGCCCGGACTGATGCTGTTGACCCGCACCGTTGGG
CCGGCACTGATCGCCAGCGCATGGGTGAACGCCACCAGCCCGCCTTTGGCCGCAGCATAG
GCCTCGCTGTGCGCTTCGGATTGCCAGGCGCGGGTCGAGGCGATGTTGATGATTGCGCCG
GCGGCGCTGGCCGTCAGCGCCGGTAGTGCGTGCTTGCTGCACAGGAAGGCACCGTGCAGC
GAGGACAGGCGGCGCTGCCACTCGTCCCAGTCCATGTCCTGCAGCTGCGTGCCATGCGGT
CCGGCGATGCCCGCGTTGTTGACCAGCCCGTCGATATGGCTGAAACGCCGCAGGGCCACG
GCGATGAAGTCGCGCACGCTGGTTTCGTCGGTGATGTCCAGCCGCTGGAATGCGGCCTCG
CCACTACGCTGCCATTCCGCCAGGCACGCCTCGCCGGCCTCCACGTCCAGGTCGCCGATC
AGCACGCGTCCGCCGGCACCGAGCACGGCCTGTGCGATGCCACGGCCGATGCCGTTGGCG
CCGCCGGTGACCAGCACCACCTTGCCCGACAGCGGCGCGGCCGGCCATGCGGCAATCGGC
GGCACCGTGCTCACGTCAGGTCTTCGCCACGCAGGCGGCGATGCCAGCCGTCCACGCCGA
TGCGGTCCAGGGTCTGGATGTTGCGCTCGACGATCACGTCCGGGTCCGGATAGACATCCA
CTGCGCGCGCCACGCTGTCTTCGCGCAGCAGGTGCAGGGTGGGGAAGGGCGCGCGATTGG
TGTAGTTGCTGGCGTCGTCCGCTGCCACGCCGTCGAACTGGTAGTCCGGGTGGAAGCTGG
CCACCTGCAGGATGCCCTGCAGGTCCAGTGCCTCGATCGCGGCGTCGGCGTTGTCGAGGA
AATCGTTGTAGTCGAGGAAGTCCGTCAGCACCTGCGGATGCACGATCAGCGTGGTATCGA
TCTGCTCGGCCGGCGTATCGCGCAACAGCACCAGTTCCTCGGCCAGCTGCTCAACCAGCG
CTTCCGGCGTGGTCGCATCACTGAGCACGATGCGGACCTGGTCCTTCACATACACCGCCT
TGGCGAACGGGCACAGATTCAGGCCGATGACGATGCGCTCCAGCCACAGGCGGGTGGCAG
CGATCGGGTCATCGGTGGGCAGGGGGGAATCGGTCATGGCGGGCACGTCGGCTGGCGGGG
CCGCCATTGTAGGCGCGTCGCTGGCAACGCGCCGTCGTGCCTGCCGCTGGCAGCGCCGGG
GCAGGCCCGGCGGATGCCTCAGTCGCGGAAGTTGTTGAACTGCAGCGGCAGCTCGAACTT
GCCGGCCTTGAGCACGGCGATGGCGTCCTGCAGGTCGTCGCGCTTCTTGCCCTGCACGCG
CAGCTTGTCGCCGTTGATCTGGCTTTCCACCTTCAGCTTGGCATCCTTCAGCGCCGCCGC
GATCTTCTTGGCGATCTTCTGCTCGATGCCCTGCTTGACGGTGATCTTCTGCCGGGCCTG
GGCCAGGTTGGTCTCGATGTCGCCGAACTCCAGGCTGAGCACGTCGATGCCGCGTGCGGC
CAGGCGAGCACGCAGGATGTCGTTCATCTGCTTGAGCTGGAATTCGGTCGGCGCGGTCTG
GTTGATGACATCGCCGTCGCGCTCGAACTTTGCGTCCACGCCCTTGAAGTCGAAGCGGGT
GGCCAGTTCGCGGTTGGCCTGGTCGATGGCGTTGGTCAGCTCGTGGGTGTCGACTTCGGA
CACGACGTCGAAGGAAGGCATGGGCGGTGCTCCGCAGGTTTCAGTGGCGATCATTCTATC
GCGAGGGCCCGCATGCCCGCCCTTTGTAGCGCCGAGCCCACGCTCGGCGGCTTTGTGAAG
AGCAGCCGAGCGTGGGCTCGGCTCTACAGAAAGCGACGACCGGGCGATAATGGGCCATGA
ACGTGCAACGCTCCCCTTCGCGTGCGGTGGCCTGGATGGTCGCTGCGGTCGCCTGTTTCT
CGCTGATGGACGCTGGCATGAAGCAGCTGTCGGCCAGCTATCCGACCCTGGAGGTGACCT
TCCTGCGCGGCGCGGCCTCGTTGCCGTTCGTGCTGGTCTGGGTGTTGGCCAGCGCCGGCC
CGCGCTCGCTGGTGCCGCGTCGCTGGGGCCTGCACCTGCTGCGTGGCGCGCTGGGCATGG
CGATGATCGGCTGCTTCGTGTTCGCCCTGCGCGACCTGCCGCTGTCCACCGCCTACACCA
TCTATTTCGTCGCCCCGCTGCTGATCGCCGCCTTGTCGGTACCGCTGCTGGGCGAGCGGG
TCGGGCCACGGCGCTGGGTCGCCATCGGCATCGGCCTGGTCGGCGTGCTGGTGGTGCTGC
GGCCGGGCGTGGACGGTTTCATCTCGGTGCCCGGCCTGATGGTGCTGGCTGCGGCCACCG
CCTATGCCGTGGCGGCGATCACGGTCAGCCTGCTGACCCGCACCGATACCTCGCAGTCGA
TGGTGGTCTGGTTCCTGGTGATCATGGCCATCGGTGCCGGCCTGCTGTCCCTTCCCGGCT
GGGTGCCGCTGCAGCTGGCGCATGCGCCGCTGATCGCCGGCATGGGCCTGGCCGGGGCGC
TGGGCCAGATCGCCCTGACCAAGGCGTTCCAGCTGGGAGAGGCCTCGATGATCGCGCCGC
TGGAGTACAGCGGGCTGGTCTGGGTGATCGGCTGGGACCTGGCCTTCTGGGGCCAGCTGC
CTGATGGCTATACCTGGGTGGGCGCCGCGATCATCGTGGCTTCGGGGCTGTACCTGCTGC
ATCGTGAGCGCCTGAACCGGGTGCAGCCACCTAAGCCGCTGGACCATCCCTGAGCCGGTT
GGGCCTGGGAATGGGGTCAGAGCCCCTGCCAACACGTCGGCGCGGGCGGCTTAGAACCAA
AAGGAATAACATTCTGGCCCATGGCGCGGGCGCGCGACCGCCTGCGCTGGTAGGCTGCAC
GCCCCCTTCCGTCACCCAGCCGGTGAGCCACGCCCGTGATCGAGTTCCAGCGCCTGCACA
AATCCTATGCCGTTGCCGGCCGCGAAGTCAGCGCGCTGCAACCGCTGGACCTGACCATCG
AGGCCGGTGAGGTATTCGGCATCATCGGCCATTCCGGCGCCGGCAAGTCGACCCTGATCC
GCATGATCAACCGCCTGGAAGAACCCAGCGGTGGCCGGCTGCTGATCGGTGGCGAGGATG
TCACCGCACTGGACGCGGACGGCCTGCGCACGCTGCGCCGGCGCATCGGCATGATCTTCC
AGCACTTCAACCTGCTGTCGTCGCGCACGGTGGCTGGCAATGTCGCCTTCCCGCTGGAAC
TGGCCGGCACGCCGCAGGCGGAGATCGACGCGCGCGTGGCCGAGCTGCTGCAGACCGTGG
GCCTGGAAGCGCATGCGCAGAAGTATCCGGCGCAGCTGTCCGGCGGCCAGAAGCAGCGTG
TCGGCATCGCCCGTGCGCTGGCGACCCGCCCGCAGATCCTGCTGTGCGACGAGGCCACCA
GCGCGCTGGATCCGCAGACCACCGCCTCGGTGCTGTCGCTGTTGTCGAAGATCAACCGCG
AGCTGGGCCTGACCATCGTGCTGATCACCCACGAGATGGACGTGATCCGCCGTGTCTGCG
ACCGCGTGGCCGTGCTCGATGCTGGCCAGATGGTCGAGACCGGTCCGGTTACCCGGGTGT
TCCTGCATCCGCAGCACCCGACCACGCGGCGGTTCGTCAGCGAATCGGAGCACGTGGACG
AAGGGGCGTTGCACCGCGATTTCGACGTGGTGGGCGGGCGCATCGTGCGCCTGACCTTCC
TCGGCGGCGACACCTACGAACCCCTGCTGGGCAGCGTCGCGCGCCAGACCGGGGTCGACT
ACAACATCCTGTCCGGCCGTATCGACCGGATCAAGGACACCCCCTATGGCCAGCTGGTGG
TCGCCCTGGTGGGCGGTGACCAGTCCGCCGCGCAGGCTGCCTTCGTGGCTGCCGGCGTGC
ATGTCGAGGAGCTGCGTCGATGATCATCGCCACTGCCGGCGGTTTCTTCCGTCACCTGGA
TGCGGGCAAGTGGGCCGACATCGGCCAGGCCACCTTCGACACCCTGCTGATGCTGCTCGG
TTCGCTGCCGCTGACCCTGGCCATCGGCCTGCCGCTGGGCGTGCTGCTGTACCTGTTCGG
GGCGCCGCAGATGAAGCGCCGGCCGTTTGCCTATGGCGTGCTGGCTCTGGTTGTGAACCT
GCTGCGCTCGGTGCCTTTCATCATCCTGATGATCGTGCTGATCCCGGTCACGCTGTTCCT
GATGGGTACCTCGCTGGGCGTGCGCGGCGCGATCGTGCCGCTGGTGATCGGCGCGGCGCC
GTTCTACGCGCGCCTTGTCGAGACCGCGCTGCGCGAAGTGGATCGTGGCGTGATCGAGGC
GACCCAGGCGATGGGCGCCACCACCTGGCAGCTGGTCACCCGGGTGCTGCTGCCGGAAGC
ACGACCGGGGCTGATCGCCGGGGCGACGGTCACCACCGTGGCCCTGATCGGCTTCACCGC
GATGGGCGGTGCGATCGGTTCCGGTGGCCTCGGCGACCTGGCGTTCCGCGATGGTTACCA
GCGTTCGCACACCGACGTGGCGCTGGTCACCGTGGTCCTGTTGCTGGTCCTGGTGCAGCT
GCTGCAGATGCTCGGCGACCGCCTGGTCGCGCATTACAGCCGCAAGTAACAGAATGCCGG
GCGGCAGCCGGGCGGCAGCCGGCCAGCGGCCGGCTCTACCCGATTGCCGGGAAAAAAACG
GTAGTGCCGGCCGCTGGCCGGCAATTCCACGTGCGGTCAACGCGCGTTCGGTACTTCGTA
GCCCAGCTTCCCGACCTGTTCCGGATGCTGAGGCACGCGCTTGAGCTTGTCGGTGTTCAC
GCCGTACTCGTCGCGCAGGCGCTCGGCCAGCTCCTTGTACAGGGCTTTGTCCATGTCCGG
CTTGCGCGCGAAGATCCAGGCCATTTCGCGGCCCGGATAACCGATCAGTGCCCATGAATA
GTCCGGGGCCACTTCCAGTACCCGCGAATGGGTCGGCACCACGCGATAGAACCAGGTTCG
CCAGCCATGGTTGCCGCTGTCCGGATCGACGCTGGCACGTGCGCGAATTTCCTGCAGTGG
TTCGCCGAAACCATCACGGTAGCGGTAGGTGATGGCGACCTTGTGCTCGTCGCGCAGCTC
GTACTCGTTGACGCTGGCGACATGCCCGCGTTCGATGAAGTTCGGCACGCGGCCGATCAC
ATACCAGGTGCCCATGAAGCGCTTCAGGTCGATCGGCGCCCCCGGGTCGGCCGCGTCGGT
GGCGCTGGCGCGGGGCGACGGCGGCTCACTGGCGGCCATGGCAGGACCTGCCAGGGACAG
AGCCAGCAGCACGGCGCAGAACGGGCGGATCGAAGTCATGCGGGAGCGGGCTCCAGTGGG
CTTGCACGCGCATGGTCGACTGTGTGCACGCGATCCGTCAATGGTGTCGCATCCTGTGAG
AAGGGGCTTGCCCAAGCTGTGTTGCATTGTCTACCGGAGAAGCCCCCATGAACGCTCGTT
CCGTCCGTCGCCCTGCAACTGAACGCGTCATCGAACGCGCCGACCCGCGCCTGCTGCGCG
GCGTGCGGCAGCTGGCCCTGGCTGGGCTGGCGCTGGTACTGGTCTGGCCGGCGGCGCGTG
GCAGCAGCGCATGGCTGGGCTGGCTGCCGATGTGGCTGGTGGGCATGCCGCTCGCGGCCT
GGTGGGCGCTGCTGCGCTTTCCGCTGCCGCACCCGTCATGGCGATGGCGGGCGCGGCGTA
CCGGTGGACAGGCGCGCCGTCGGCCGGCTTCCGCCGCACGCGGCCGGCGCGGTCCGGCGG
CCACGGCCTGACCTTCGACACGGGGGAGGCCGCGACATTCCGTGCTAGCGTTCCCCGGCT
TATGACTGCCTGGAGCTGCAATGTCACGACTCGCTTCCGCCTGCCTGCTGGCCGGCATGA
TGACCGCTGCCTCGGTGGGGACCGCCGTGGCCGCTGAAGACACCGATCGCTACGCCTGGC
TGGAGGACGTCACCGGCGACAAGCCACTGTCCTGGGTCAAGGAACAGAATGCCAGGTCCG
AGGCGCGCCTGGCGCAGACCCCGACCTTCAAGCAGATGGAGACCAGCATCCGCGAGGTGC
TCGACTCCGACGCCAAGATTCCCGGCGTGCAGAAGATCGGTGACTACTACTACAACTTCT
GGAAGGACCAGCAGCACGAGCGCGGCCTGTGGCGCCGCACCACCCTGGCCGAGTACCGCA
AGGCCTCGCCGCAGTGGGAGACCGTGCTCGACCTGGATGCACTGAACAAGGCCGAGGGCG
AGAACTGGGTCTGGCACGGCGCCGACTGCCTGCGCCCGGATTACAGCCGCTGCCTGATCG
CGCTGTCGCGCGGCGGCGCCGACGCCGACGTCACCCGTGAGTTCGACCTGGCCAACAAGA
CCTGGATCAAGGACGGCTTCTTCCGTCCGGAGTCGAAGGGCGGCCTCAACTGGGTCGATC
GCGACACCGTGTTCGTCTACACCGACTTCGGTGCCGGCTCGATGACCACCTCCGGCTACC
CGCGCGTGGCCAAGCTGTGGAAGCGTGGCACGCCGATGTCCTCGGCCACCGTGGTGTACG
AAGGCAAGCCGGAGGACATGTACATCGCGGCGATGCACGATGACACCCCGGGCTTCGAAC
GCAACCTGGTCAGCCGCACCCTGGCGTTCTACAACAACGAGCTCTACCTGCGTGGCGACG
ACGGCACGCTGACCAAGATCGACGCGCCGAACTCGGCCGAGAAGGGTTTGCACAAGCAGT
GGCTGACCCTGGAACTGCGCGATCCGTGGACCGTGGGCGGCAAGACCTACGCGTCCGGTT
CGCTGCTGGCGACGAAGCTGGACGATTTCCTGGCCGGCAAGCGCGACTTCGACGTGCTGT
TCACCCCGACCGCGACCACCTCACTGGCCAGTGCCAGCTGGACCAAGAGCCACCTGGTGC
TGAACGTGCTGGACGACGTCAAGAACCGCCTGTCGGTGCTGACCCCGGGTGCCGACGGCT
GGCAGACCAGCCGCTTCGTCGGTGCCCCGGCCTTCGGCACGCTGGGCGTGGCTGCGGTGG
ACAGCAATGACAGCGACGCGGTGTGGCTGACCGCCACCGATTACCTGACGCCGACCACGC
TGGCCCTGGCCGAGATCGGCCAGGCACCGGAAACGCTGAAGACCATGCCGGCCTTCTTCG
ATGCCAAGGGCAAGGTGATCGAGCAGCACTTCGCCACCAGCAAGGACGGCATCCGCGTGC
CGTATTTCGTGGTGCACGACAGGGCGATGAAGCTCGATGGCTCCAACCCGACCCTGCTGT
ATGGCTACGGTGGTTTCGAGATCTCGCTGACCCCGAGCTATTCCGGTGGCATGGGTCGCG
CCTGGCTGGAGAAGGGCGGCGTGTACGTGGTCGCCAACATCCGCGGCGGCGGCGAGTACG
GCCCGCGCTGGCACCAGGCGGCGCTGAAGCAGAACCGTCACAAGGCCTATGAAGACATGG
CCGCGGTGGCGCGGGACCTGGTCAAGCGCAAGATCACCAGCGCCAAGCACCTGGGCGTGC
AGGGCGGCAGCAACGGTGGCCTGCTGACCGGCAACATGCTGACCCAGTACCCGGAGCTGT
TCGGTGCGGTGGTGGTGCAGGTGCCGCTGCTGGACATGAAGCGCTACAGCCACCTGTTGG
CCGGCGCCTCGTGGATGGCCGAGTACGGCAACCCGGACACCAGCGACTGGGAATTCATCA
AGACCTTCTCGCCGTATCACCTGTTCAACGCGAAGAAGAACTACCCGCCGGTGCTGTTCA
CGACCTCCACCCGCGATGACCGCGTGCACCCGGGCCACGCCCGCAAGATGGCGGCGAAGA
TGATCGACGCCGGCAAGGACGTGACCTACTACGAGAACATCGAAGGGGGCCACGGCGGCG
CAGCCAACAACGCACAGGCCGCGCATATGTCCGCGCTGGCCTACAGCTTCCTGTGGGAGC
GGTTGGGCGGCAAGTAAGCAGAACGGAAAACGCCGCCCCAGGGCGGCGTTTTTCTTTACC
GGTAGTGCCGGCCGCTGGCCGGCAACCGCATCATTCAGGCATTCCCGGGTTGCTGGCCAG
CGGCCGGCACTACCCTCAACGTGATCCCTGCCAACGCTTCAACCCGCGCGCGATCCGCGC
CACCGCCTCCTGCAACCGCGGTACCTGCTGGGTATACGCCAGCCGCACATGCTGGTTGGC
GCGATGGAAGCCGAAATCCAGGCCCGGGGTGAACGCCACGTGCTCGGTTTCCAGGAAGTG
CGCGCAGAACGCCTGCGCGTCGTCGGTGAACGCGCTGACATCGGCGTACAGGTAGAACGC
GCCCTGCGGCTCGACTTCAATGCGGAAGCCGAGCTCACGCAACGCGGGCAGCAGGAAGTC
GCGGCGTTGGCGGAACGCTTCCCGGCGCTGTTCGAAGATCGCCATCGATTCCTCGCTGAA
GCAGGCGAGCGCGGCGTGCTGGGCGATGCTGGAGGCGCTGATGTACAGGTTCTGCGCCAG
CTTTTCCAGGTCCGGTACCGCTGCAGGCGGTGCCACCAGCCAGCCCAGCCGCCAGCCGGT
CATGCCGAAGTACTTGGAAAAGCTGTTCAGCACGAACGCGCTGTCGTCCACCTGCAGCAC
GCTGGGCGCATCCAGGCCGTAGGTCAGGCCGTGGTAGATCTCGTCCACCACCAGGTGGCC
GCCCCGCGCGTGCAGGGCCTGCGACAGTGCCGCCAGTTCGTCGGCGGACAGCACGGTGCC
GGTCGGATTGGCCGGTGAGGCGACCAGCGCGCCGACGCTGTCGTCATTCCAGTGCTGTTC
CGCCAGCGAAGGGGTCAGCTGGTAGGCGGTGTCCGGGCCGACCGGCACCAGCTGCGCGCC
GCCCTCGACGAGGCGCAGGAAGTGGCGGTTGCAGGGGTAGCCGGGGTCGGCCAGCAGCCA
GTGGCGGCCGGGATCGACCAGCAGGCTGCTGGCCAGCAGCAGCGCACCGGACCCACCCGG
GGTGACCAGGATGCGTTCGGGATCGACATCCAGCCCATAGTGGCTGCGGTAGAAACCGCT
GATCGCCTGGCGCAGGGCCGGCAGGCCGCGCGCGGCGGTGTAGCGGGTGTGGCCGGCGGC
CAGTGCGGCCTGGCCGGCACGCACGACGGGTTCGGCGGTAGTGAAGTCCGGTTCGCCGAT
TTCCAGGTGGATCACATCGTGGCCTGCCTGTTCCAGCGCCTGCGCGCGGGCCAGCAGGGA
CATCACGTGGAACGGAGCGATTTCATGGCTGCGCCGGCTGTAGCCCGGCGTGTGGGGCGG
GGTGCTCATGTGCCCATGGTACGCCGGCCGGCGCAACCCATGACGTTCCGCAGGGTTGCC
GCATTGCCGAGATTGGGGTCAGATCCCTTTTCGGGAAAAGGGATCTGACCCCGTCGAAGA
CCATTGCATTGATGCGCCAGGAGCCTTATCTCATGAAGTCCACCCTCTGCCTGTTGCTCG
CCAGCCTGATGACCACGACTGCTACCGCCGCCACGCCGCCCGTTCCGCCGGATGCCGCCA
AGCATCCGCATGTGGTCAAGGCGCCGTTCGGCGCGACCCGCAACGATGACTATTACTGGC
TGCGCGACGACAAGCGCGAGAACAAGGACATGCTGGCCTACCTGCAGGCCGAGAATGCCT
ACGCCGACCAGCTGCTGGCACCGCTGAAGCCCCTGGAAGACACCTTGTACAAGGAGATCG
CCGGCCGCATCAAGCAGGATGATTCCAGCGTGCCGGCGCGCGAGCGCGGCTACTGGTACT
ACAGCCGCTTCGAGACCGGCCAGGATTACCCCATCCACGCGCGCCGCAAGGGCAGCATGG
AGGCGGCCGAGGAAATCCTGCTGGACGTCAACGCAATGGCCGCCGGCAAGGGCTACTTCA
GCGTCGGCTCGATGGAAGTCAGCCAGGACAACCAGCTGCTGGCCTGGGCCGACGATGACG
TCGGCCGCCGCCAGTACACGATCCGCTTCAAGGACCTGGCCACCGGCACGGTGCTGCCCG
ATGTGATCACCGGCAGCTCCGGCGACCTGGTCTGGGCCGACGACAACCGCACCGTGCTGT
ATGTCGAGAACGATCCGGAAACGCTGCTGACCGTGCGCGTGAAGAAGCACGTGCTGGGCA
CCCCGGCCAGCGCCGACACCGTCGTCTACGAAGAGAAGGACGACAGCTTCTACATGGGCA
TCGGCCGCACCCGCGACGATCGCTTCATCACCATCGGCGTGCACAGCACCGTGTCCTCGG
AAGAGCGCTACGCGCCGGCCAGCGACCCGACCACCTTCACCGTGCTGGCGCCGCGCCAGC
GCGATGTCGAGTACGACGCCGACCACCATGACGGCCGCTGGGTGATCCGCACCAACGACG
GTGCGAAGAACTTCAAGCTGGTCACCGCGCCGACCGATGCCACCTCGCGCGCGCAATGGA
AGGATTGGATCGCGCACGACGATGCGGTGTTCATCGAAGGCTTCGAACTGTTCGACACGT
ACACCGCCATCGCCGAACGGTCCGAGGGCCTGGAGCGCATCCGCCTGCTGTTCAAGGACG
GGCGCAGCGACTACGTGAAGGCCGACGAGCCGGCCTATTCGATGGGCCTGGGCGACAACA
CCGAGGCCGATACGCCGTGGCTGCGCTACGTCTACACCTCGATGACCACCCCGACCACCG
TGTTCGAGCTGAACACCGCCACCGGCGAGCGTCGCCAGCTGAAGGTGCAGCCGGTGATCG
GCTATGACGCCTCGAAGTACGAGACCGACCGCGTCTGGATCACCGCGCGCGATGGCGTGA
AGGTGCCGGTGTCGCTGGTCTACCGCAAGGGCTACCAGAAGGACGGCAAGGGCGCGCTGT
TCCAGTACGCCTACGGCAGCTACGGCATGTCGATGGATCCGTACTTCAACCAGACCGCGG
TCAGCCTGCTTGATCGTGGCGTGGTGTATGCCATCGCCCACATCCGTGGCGGCCAGGAGA
TGGGGCGCGACTGGTACGAGAACGGCAAGCTGCTGCACAAGCAGAACACCTTCAACGACT
TCATCGACGTCACCCGTGGCCTGGTAGCACAGGGCTGGGCGGCGAAGGATCGCGTGGCCG
CGTCCGGTGGCAGCGCCGGCGGCCTGCTGATGGGCGCGGTGGCCAACCAGGCGCCGCAGG
ATTACCGGGTGATGGTGGCGCAGGTGCCGTTCGTCGACGTGGTCACCACCATGCTCGACC
CGACCATTCCGTTGACCACCAACGAATACGACGAGTGGGGCAACCCGGAGCAGAAGCCGT
ATTACGACTACATGCTGTCCTACTCGCCCTATGACAACGTGAAGCAGCAGGCGTACCCGG
CGCTGTACGTGGGTACCGGCCTGTGGGATTCGCAGGTGCAGTACTGGGAGCCCGCCAAAT
GGGTGGCCAGGCTGCGTGATGACAACACCGGCCACTACCCGATCCTGTTCCGCACCAACA
TGGAAGCTGGCCACGGCGGCAAGTCGGGGCGCTTCCAGCGCTACCGCGAACTGTCCGAGT
CGTACGCGTTCGTGCTGCAGCAGCTGGGCATCGCCCAGCCGTAACGGCGAAGGGGCGCCG
GGCGCTGCCTGGCACCCCGAACCGGTATCCTTGCGGCCATGAGCCTGCCCGAGCCATCTG
CACCCCGCGATAGCGCCACGACGCCGCGCGTGGTGCGTTTCCGCTGGGCATGGTGGCTGC
TGGCGTACGTCAGCCTGGGCACCGGCATCGTCGGCATCTTCGTTCCGGGGCTGCCGACCA
CCGTATTCATCCTGATCTCGGCCTGGGCCGCCTCGCGCGGTTCGGAGCGCCTGCATACCT
GGCTGCTGCAGCATCCGCGTTTCGGCCCGGCCATCGCCAACTGGCAGGCACACGGGGCGG
TCAGCCGCTATGGCAAGTGGATGGCCACGATCACCATGGCGGTATGCGCCGGCATCATGC
TGTGGTGCGTGCCGATCGCCTGGGTGAAGTGGTTCTCGATCGGCAGCATGACCGTGGTCG
CAATCTGGCTGTGGACGCGGCCGCTGCCACCGCCGCCCGCGGATTGAGCGCCGGCGGTAG
TGCCGGCCGCTGGCCGGCCACCCGATTCCCTGCACCAACCGCTCAGCCGCCAATGGCTAT
ACTCGGGGCATGAAGATCCCCCATCGAAACGCCATCCTGATTCCGCTGGCAGCGGCCTCG
CTGCTGCTCCTCGCCGCCTGCGGCAACAAGGGCCCGCTGGTACTGCCGCAGAAGCCGGTG
CCGGTGGAAGAAACTGTCGAACCCGCTGCCGAGCCCGCCACCGAGGCGACTGCGCCGCAG
ACCCAGGGCAGCGGCACCCCGGCCACGACCGTGGAGCCGGCCGCACCGGCCACCCAGCCG
GCGCCCACGCCCGCGAAGAAGGCGGGCAGCGGGAATGAGTAAGGCCGGTTCCAGGGCCCT
GCGTTTCAGCAAGATGCATGGCGCGGGCAATGATTTCGTAGTGATCGACCTGCGTGACGG
CACCGCACCGCCCACGCCCGAGCTGGCCGCGCGCCTGGCCGACCGCCACACCGGCGTTGG
CTGCGACCAGATCCTGACCATCGAGGCACCGCGTGCGGACGGTTCGGTGGCCTCGTACCG
CATCTGGAATGCCGACGGCTCCAATTCCGAGCAGTGCGGCAACGGCGCGCGCTGCATCGC
CGCCTGGCTGGTGCGCGAGGGCAGTGCGCAGGGCGATGCATTCGTCATCGACAGCCCGCT
GGCCAGCCATGAAGTGAAGGTGCTGGGCGAAGGGCAGTTTGCGGTGACGATGGGCGTGCC
CGCCTTCGAGCCGGCCAACGTGCCGCTGATGGGCTTTGCGCACGCGCGCGAGGAATACCT
GCTGCCGCTGCAGGGCGAGAGCGTACGCTTCGCCGCGGTGTCGATGGGCAACCCGCATGC
GGTGATCGAAGTGGGCCTGGTCGATGCTGCACCGGTCGAGCGCGTCGGTGCGCTGCTGCA
GCAGCATGCGTCGTTCCCGCGCTCGGTGAACGTGGGCTTCGCCCAGGTGATGAGCCCGGC
CCACGCCCGCCTGCGCGTGTTCGAGCGCGGTGTCGGCGAGACCCTGGCCTGCGGCAGTGG
TGCCTGTGCCGCCGCGGTGACCCTGATGCAGCGCGGTCGCCTGCAGCGCGATGCCCGCAT
CAGCCTGCCCGGTGGCGACCTGCGCATCCAGTGGCCGGGCGATGGCCAGCCGGTGGTGAT
GGCGGGCCCGACCGCATTCGTCTTCGAAGGGGAGTGGATCGCATGACCGAAACCGTCGAC
AAGCTCGGGGCCCATGAAGTCGCTGCCTGGTTGCGGCGTCATCCCGGCTTCCTCAAGCAG
TTCCCGGACCTGGCCCTGACCCTGGTGGTGCCGCGTGACGACGGCCCGACCGCGTCGCTG
GCCAGCTACCAGCTGGAAGTGCTGCGCGAGAAGAACCGCGAGCTGGCACGACGGTTGGCC
GATCTGGGCGCGACCGCCCAGGTCAATGAGCGGCTGGCGGTGCGCACGCACCAGCTGACC
CTGGCGCTGATGAAGCAGGACAACGCGGCTGACACCCTGCGCGCGATGGCCGCCTCGTTG
CAGGAAGACTTCGCCGGCGACCTGGTGCGGCTGGTGGTGCACACGCCAGTGGCCGGGCTG
GAACAGGCCGACTGGCTGCAGGTGATTGCCGCGGATGATCCGCAGCTGGGCCCGTTCCGC
GATTGCCTGAACGATGGCGAGCCGATCTGCGGCCGCCTGCAGCCGGAAAAGAATGCCGTG
CTGTACGGCGTGCGCAGCGAGGAAGTGCAGACCACCGCGCTGCTGCCGCTACCGGGCGTG
GGCCTGATCGCGGTCGGCAGCCACGACCCGAACCGCTTCTACCCAGGCATGGGGACGTTG
TTCCTGCGCATGATGGGCGACGCGCTGGTCACTGGCCTGAAGCGCTTCCCGGGCTGAGCA
GGTTGCGACGGCGATGAGCGCGGTACAGGCCTTCCTGCAGCACCTGCAGGTGGAGCGGCG
GATGTCGGCGCATACGCTCGACGCCTACCGCCGCGACCTGGACGCGCTGTCGGCCTGGGC
CGAGCCGCGTGGCGTGGCGGTGGAGGCACTGGATGCCGAGGCCGTGCGCCAGTTCGTTGC
CGACGAGCACCGGCGTGGCCTGTCGGCCAAGAGCCTGCAGCGCCGCCTGTCGGCCTGCCG
AAGCTTCTATGCCTGGCTGCTCAAGCACGGGCGTATCGAGGTCAGCCCGGCAGCGACGCT
GAAGGCACCGCGCGCACCGCGCCGGTTGCCACAGGTCCTCGACGCCGATGAGGCGGTGCA
GCTGGTCGAGCTGGAGCCGGAGGGTGAGCTCGGCCGCCGTGACCGCGCGTTGCTGGAACT
GTTCTATTCCTCTGGCCTGCGCCTGAGCGAAGTCTGCGCGCTGACCTGGCGCGATCTGGA
TTTCGACAGCGGGTTGGTGAACGTGCTGGGCAAGGGCAACCGCCAGCGCCGGGTGCCGTT
CGGCCGGCCCGCGCGCGAAGCCCTGCAGGCGTGGCGCACGGAAAGTGGGGGCGGCCCGGC
CTCGCCGGTGTTCCCCGGCCGCAACGGGCCGATCAGCCAGCGCGCGGTGCAGATCCGCAT
CCGCCAGCTGGCGCAGCGCCAGGGCCTGTTCAAGCACGTGCATCCGCACATGCTGCGGCA
CAGTTTCGCCAGCCACATCCTGGAATCGTCCGGCGACCTGCGCGGTGTGCAGGAGCTGCT
GGGCCACGCCGACATCGCCACCACGCAGATCTATACCCACCTCGATTTCCAGCACCTGGC
CAAGGTCTACGACGCCGCGCATCCGCGCGCGAAGCGCCGACGCAGCAACGAGGGCAGCGG
AGAAAGCTGAACGTTGCCCCTGCGGCAGCCGGTCGCGGGTGGCTTGAAGGGCGCAGCGCA
GTCCCCACCTCTGGTTCTGTCACCCCGGAGGCATCATGGACCCCAGTCAGAACCCCAACG
TTTTCCACGCCACCACCATCGTCTGCGTCCGTCGCGGCGAGCACGTGGCCATTGCCGGCG
ACGGCCAGGTCACGCTGGGCCACACCGTGATGAAGGGCAACGCGCGCAAGGTGCGCCGCC
TCGGCCGTGATGGCCAGGTGCTGGCCGGCTTCGCCGGTGCCGCCGCCGATGCCTTCACCC
TGTTCGAGCTGTTCGAGGCCAAGCTGGAAAAGCATGGCCAGCTGCAGCGTGCTGCGGTCG
AACTGGCCAAGGATTGGCGCACCGAGCGCCGCCTCGGCAAGCTGGAAGCTCTGCTGGCGG
TGGCCGACAAGGAAACCTCGCTGATCATCAGCGGCACCGGCGATGTGATCGAGCCGGAGG
ACGGCATCATCGCCATCGGCTCGGGTGGCTCGTATGCACTGTCGGCCGCACGCGCCTTGA
TGGCGCACACCGAACTGGATGCGCGCACCATCGCCAGCGAAGCGATCGGCATCGCCGGCG
ACATCTGCATCTACACCAACCGCAACGTGGTGGTCGAGGAGCTGTGAGGGTAGCGTCGGC
CGCTGGCCGGCAACCTCATGATTCCCCGCACGCGTGCCTGGTTGCCGGCCAGCGGCCGGC
ACTACCGACAAAGAATCCGTGAGCACATCCATGTCGAAGATCGAAGTTTCCTCCGCCACC
ATGACCCCGCGCGAGATCGTGCAGGAACTGGACCGGCACATCGTCGGCCAGCACGACGCC
AAGCGCGCCGTGGCCATCGCCCTGCGCAACCGCTGGCGCCGCATGCAGCTGGTGCCCGAG
CTGCGCAATGAAGTGATGCCGAAGAACATCCTGATGATCGGCCCGACCGGCGTCGGCAAG
ACCGAGATCGCGCGTCGCCTGGCCACGCTGGCCAACGCGCCGTTCGTGAAGGTCGAAGCC
ACCCGCTTCACCGAAGTCGGCTACGTCGGCAAGGACGTCGAGCAGATCATCCGCGACCTG
GCCGATACCGCGGTCAAGCTCTATCGCGAACAGGCCAAGGTGCGCGTACGCACCCAGGCC
GAAGAGCGTGCCGAAGACCGCATCCTGGATGCGCTGCTGCCGCGCCGCAGCGGTGGCATC
GGCTTCGATCCGGAAGTCGCCCGCAACGAGCCGTCGGCGCAGGACAACGAGACCCGCATC
AAGTTCCGCAAGATGCTGCGCAACGGTGAGCTGGACGAGCGCGAGATCGAACTCGACCTG
GCCGCCAACGTCAGCATGGACATCATGACCCCGCCGGGCATGGAGGAAATGGGCCAGCAG
CTGAAGTCGATGTTCGCCAACCTCGGCGGCGGCGCCAAGGCGCACAAGCGCACGCTGACC
ATCAAGGCCGCGCGCCCGCTGCTGATCGAGGAAGAAGCGGGCAAGCTGGTCAACGAGGAC
GACATCCGCACCGCCGCGATCGAGGCCTGCGAGCAGCACGGCATCGTCTTCATCGACGAG
ATCGACAAGGTCGCCAAGCGTGGCGACAACGTGGGTGGTGGTGACGTGTCGCGCGAAGGC
GTGCAGCGCGACCTGCTGCCGCTGGTGGAAGGCTCCAACGTGTCCACCAAGTACGGCACG
ATCAAGACCGACCACATCCTGTTCATCGCGTCGGGCGCGTTCCATCTGGCCAAGCCCAGC
GACCTGATTCCGGAGCTGCAGGGCCGCTTCCCGATCCGCGTGGAGCTGGGTGCGCTGAGC
AAGAACGATTTCGTGCGCATCCTGACCGAACCGAAGGCCGCGCTGACCAAGCAGTACGAA
GCACTGCTGGCCACCGAAGGCGTCAAGGTCAGCTTCACTGCCGATGCCATTGATCGTCTG
GCCGAGATCGCTTTCCAGGTGAACGAACGCCAGGAAAACATCGGCGCGCGTCGCCTGCAT
ACGGTGCTGGAGCGCCTGCTGGATTCGCTCAGCTACGAGGCACCGGACCGCGACGGCGAA
ACCCTGGCCATCGACAGCGCCTACGTGGACAAGCACCTGGGTGAGCTGGTGCAGGACCCG
GACCTGAGCCGCTACATCCTGTAATGCCTGGTGGGGTCGGATCCCTCGCCGTGGCGAGGG
CGCTGACCCCGCCCACTGCAGCAGAAAAGGCCGCCGCAAGGTGGCCTTTTTCCTGTGCGG
TCAGTGCGATTGCCGGGTGCGGTAGTCCCGCAGCACCTGGTCGATCACTGCACTGGTGCG
GGCGGCGCTGATGCCGTTCGAGGGCGAGTGCCCGTTGCCGCGCAGTTCGTCGACGAGGGA
GGCGATCAACGGCTGCTGGATCGACGACGGGTTCGGGATGTCGAAGGCCTGCACGCCCGC
TTCGGTTTCCAGCTCCACCGGAACGTCCTCGAAGGTGGCAAAGCGCAGCTGCCCACGGTC
GCCGGTGATCTCGATCTGATCCTGGCGGCGGAACGCGCAGAAGCTCCATTGCGCGATGCC
GTGTGTCCCCGTCCCGGTGCGGAAGCACATCGAGACGCTGTCCTCGGCGGCGTAGGCGCC
GGTCAACGAGCTGGCCAGGCCACGCACATCGCTCAGCGGCCCCAGCAGATGGTCGAGCAG
GTCCAGGGTATGCGAGCCCAGGTCGACGAACAGCCCGCCGCCGGCGATCGCGGGGTTGGT
CCGCCAGAAGTCAGGCGATGCGGCATCCACTGAATGCGGCCGGTGCAGGGTGGCGCGCAC
GGCGCGCACTGTGCCGATCGCGCCGTCGTCCAGCAGCTGCTTCACCTGTGCGAAGCGGGG
CAGGGCACGGCGGTAGTAGGCCACGAACACGGGCACGCCGCTGCGGGCGCTGGCCGCGAT
GATGCGCTGGCACTCGTCGTGGTCCATGGCCATCGGCTTTTCGATGTAGACCGGCTTGCC
CGCAGCAATCGCCTGCAATGCGTAGTGCATGTGCGTGGAGGGCGGTGTTGCAACGTAGAC
CGCGTTCACCTCCGGATCGGCGATGAGTGCATCGGCGTCCGCGTACCAGCGCGGAATCGC
GTGGCGGCGTGCATAGTCTTCGGCCAATGCGGCATTGCGGCGCATGACCGCCACTACCCG
TGAGCCCGGCGTGTTGGCCAGGGCTGGCCCGCTCTTCTTCTCGGTGACGCTGCCACACCC
GATGAAGCCCCACACCACGTTGTCCAGGATCATCGATCTGCCCTTGCAGGGGGTGCCGCA
GTGATGGGAGCAGCCTCGTTCACGCCTCGGGCAGCGGCTCGGGGACGGTGCCGGGAACGA
ACACACCATCCTTCACGTAGGCGGCCAGGGTCATGTCCAGCGCGAGCATGCCATCGCGCT
TGAGGTCCATCAGTTCCGGTTCGACCATCGCGCCGTGCAGCACGCCCAGCACGGTGGCGT
GCAGCATGCGCGCGGCGATTTTCGGGTCGGCGCCTTCGCGCAGCTGGCCCAGATCGCGGG
CGCGGCGCAGGGCACGCTCCATCCGGTCCAGCGCATCGCGGAATCCGGCCTGCTGCATTT
CGGTCAGCACCCTGGTGTCCGCCGACGCATCGCTGCGCAGCATGATCTCCATGGTCTTGC
GCAGGCGCTCGTCCTCGGACAGCTCGATGAACGAGTGGATCATCACCGCGCGCAGGTCGT
GCACCGGGGTGTCGCGCTGGTCGGTGGAGGTGCGCTCCAGTTCCTGCATGAAGGGCAGGT
GCACGCGCTCGACGATGGCGGCCAGCACCTCGCTCTTGTTCTTGAAGTGCCAGTAGACCG
CGCCACGGGTGTAGCCGGCGCGGGCACCGATCATCTCCAGCGTGGTACGGGCCACGCCGT
GTTCATGGAAGCAGGCTTCGGCGGCGTCAAGGATGCCTTCCCGGGTTGCCTGGGTGTCCT
CTTTGGTCTTGCGGGCCATGGGTGTGGGTACGAGTGCGGGTGAAACGTGGCTGAATTGTA
CCGGTTTACAAACAAACAATCATGTATGTATATTTCGCACCCATCATTCCCGTCGTGTGC
GTGGCAGGCCGGTCCGGCGCCTACTCCACCCGGGTGGGCGCGATCTGCGGGCTTTCACCG
GAAGGGGAACGTCCATCGATATCAGCTCCCTCTGAGATTCCTTCCTCCAAGAGCCTTTCC
GTCATGTTGCTGAGCCGAATCCGACCCTTTGCACTGTCGCTGGCAATCGCCGCGACCGTG
GCTGCCTGCGGCGGCCAACCCCAGGCCCCCGAGCAGGGCCCGGGTGACGTCACCGTGGTC
ACGCTGAAGTCCGAGACCGTGGGCCTGACCCGCGAACTGCCGGGCCGTACCAATGCCTTC
CTGGTCGCCGAAGTGCGCCCGCAGGTCAATGGCATCGTGGCCAAGCGCCTGTTTACCGAG
GGCGGCATGGTCAAGGCCGGCGAGCCGCTGTACCAGCTCGACGATGCCAGCTACCGGGCC
CAGGCCAACAACGCCCGCGCCCAGCTGGCCCGCGCCGAAGCCACCGCCAATGCCGCGCGC
CTGAGTGCCAAGCGCATCACCGAGCTGGCCAAGGTCGATGCGGTCAGCCAGCAGGACCTG
GAGAACGCCGTCGCCGCGCAGAAGCAGGCCGAGGCCGACGTCGGTGCCGCCAGGGCCTCG
CTGGATGCGGCCAACGTCACCCTGGGCTACGCCCGCATCACCGCGCCGATCAGCGGCCGC
ATCGGCAAGTCCAGCGTCACCCAGGGTGCGCTGGTCAGCGCCGGCCAGGCCAACGCACTG
GCCACCGTGCAGCAGCTGGACCCGATCTATGTCGACCTGACCCAGTCCTCGGCCGAGCTG
CTGCAGCTGCGCCGCGAACTGGCCGCCGGCCGCCTGCAGGACAACCAGACCCTGCCGGTC
AGCATCCTGATGGAAGACGGCAGCACCTTCGAGCACAAGGGCACGCTGGAGTTCTCCGAA
GTCAGCGTCGATCCGACCACCGGCAGCTTCGGCCTGCGCGTGAAGGTGGACAACCCGGAC
GGCCTGCTGATGCCGGGCATGTACGTGCGTGCGGTGATCGGCGGCGGCGTGCGCAGCGAT
GCGGTGCTGGTGCCGATGCAGGGCATCGCCCGCGACCCGAAGGGCGACACCACCGCGATG
GTGGTCGGCAAGGACAACAAGGTCGAAGTGCGCCCGGTCAAGGTCAGCCGCACGGTCGGC
GACAAGTGGCTGGTCGAGGACGGCCTGAAGGCCGGTGACAAGGTCATCGTCGAAGGCCTG
CAGAAGATCGGCCCCGGCATGCCGGTCAAGGCCACCGAGAAGGGCGACGCACCGGCCAAG
CCGGCGGCAGCCGCCCAGCCTGCCGCCCCGGCCGGCGACGCGAAGTAAGCGGAGAACCCC
ATGGCACGCTTTTTCATCGATCGACCCATCTTTGCGTGGGTGATCGCCATCATCATCATG
CTCGCCGGCGGCCTGGCGCTGTTCAAGCTGCCGGTCTCGATGTACCCCAACGTCGCACCG
CCGGCGGTGGAAATCAGCGCCACCTACCCGGGTGCATCGGCCAAGGTGGTCGAGGACTCG
GTGACGCAGATCATCGAGCAGAACATGAAGGGCCTTGATGGCCTGATCTACTTCTCCTCC
AACAGCTCGTCCAACGGCCAGGCCACCATCACCCTGACCTTCGAGAGCGGCACCAACCCG
GATATCGCCCAGGTGCAGGTGCAGAACAAGCTGCAGCTGGCCATGCCGCTGCTGCCGCAG
GAAGTGCAGCGGCAGGGCATCAACGTGGCCAAGTCCAGCTCGGGCTTCCTGAACGTCATC
GCGTTCGTGTCCGAGAACGGCAGCATGGACGCCAACGACATCGCCGACTACGTCGGTTCC
AATGTCGTCGACCGCCTGAGCCGCGTGCCGGGCGTGGGCAACATCCAGGTGTTCGGTGGC
AAGTACGCCATGCGCATCTGGCTGGACCCGAACAAGCTGCATACCTATGGCCTGTCGGTG
CCGGAAGTGACCGCCGCGATCAAGGCGCAGAACGCCCAGGTGGCGATCGGCCAGCTCGGC
GGTGCGCCGTCGGTGAAGGGCCAGCAGCTCAACGCCACCATCAACGCGCAGTCGCGCCTG
CAGACCCCGGAACAGTTCCGAAACATCATCGTGCGCGGTGCGCAGGACGGTGCCGAGCTG
CGCCTGGGTGATGTCGCCCGCGTCGAGCTGGGTGCCGAGTCCTACGACTTCGTCACCCGC
TACAACGGCCAGCCGGCCAGTGGCCTGGCGGTCACCCTGGCCACCGGCGCCAACGCGCTG
GATACCGCGGCCGGTGTGGATGCCGCGCTGGAAGACATGAAGGGCTTCTTCCCGGCCGGC
CTGAAGGCCGAGATCCCGTACGACACCACCCCGTTCGTGCGCGTGTCGATCAAGGGCGTG
GTGCAGACCCTGATCGAAGCGATCGTGCTGGTGTTCGTGGTGATGTACCTGTTCCTGCAG
AACTTCCGCGCCACCCTGATTCCGACCATCGCCGTGCCGGTGGTGCTGCTGGGTACCTTC
GGCGTGCTGGCGATGCTGGGCTTCTCGGTGAACATGCTGACCATGTTCGCGATGGTGCTG
GCGATCGGCTTGCTGGTGGACGATGCCATCGTGGTGGTGGAGAACGTCGAGCGCATCATG
TCCGAGGAAGGGCTGTCGCCGCTCGAAGCGACCCGCAAGTCGATGGGCCAGATCACCGGT
GCGCTGGTGGGTATCGGCCTGGTGCTGTCGGCGGTGTTCGTGCCGATGGCCTTCATGAGC
GGCTCCACCGGCGTGATCTATCGGCAGTTCTCGGCCACGATTGTCTCTGCGATGGCGTTG
TCGGTGCTGGTGGCGATCGTGCTGACCCCGGCACTGTGCGCGACCATGCTCAAGCCGCTG
AAGAAGGGTGAGCACCACGTCGCCCACCGTGGCCTGGCCGGTCGCTTCTTCAATGGCTTC
AACCGTGGCTTCGACCGCACCAGCGAAAGCTACCAGCGCGGCGTGCGCGGCATCATCCAC
CGTCCGTGGCGCTTCATGGGCATCGTGGCGGCGCTGTTCGTGCTGATGGGCGTGCTGTTC
GTGCGCCTGCCCAGCTCGTTCCTGCCCAATGAAGACCAGGGCGTGCTGATGGCGCTGGTG
CAGGCGCCGGTCGGTGCCACCCAGGAACGCACGCTGGAATCGATCGCGGCACTGGAAAAC
CACTTCCTGCAGAACGAGAAGGATGCGGTGGACTCGGTGTTCTCCGTGCAGGGCTTCAGC
TTCGCCGGCATGGGCCAGAACGCGGGCATGGCGTTCGTCAAGCTGAAGGACTGGAGCGAG
CGTGACGCCGACAATGGCGTGATGCCGATCACCGGCCGTGCGATGGCGGCCCTGGGCCAG
ATCAAGGATGCCTTCATCTTCGCCTTCCCGCCGCCGGCCATTCCGGAGCTGGGGACCGCC
TCGGGCTACACCTTCTTCCTGAAGGACAACAGCGGCCAGGGCCACGAGGCACTGGTGGCC
GCGCGCAACCAGCTGCTCGGCCTGGCCGCAGGCAGCAAGAAGCTGGCCAACGTACGCCCG
AACGGCCAGGAAGACACGCCGCAGTTCCGCATCGACATCGACGCGGCCAAGGCGACCTCG
CTGGGACTGTCGATCGATCAGATCAACGGCACGCTGGCCGCGGCGTGGGGCAGCTCATAC
ATCGATGACTTCGTCGATCGTGGCCGCGTCAAGCGCGTGTTCGTGCAGGCCGACCAGGCG
TTCCGCATGGTGCCGGAGGACTTCGATCTCTGGTCCGTGAAGAACGACAAGGGTGAGATG
GTGCCGTTCAGCGCCTTCGCTACCAAGCACTGGGATTACGGTTCGCCGCGCCTGGAACGC
TACAACGGTGTGTCGGCAATGGAAATCCAGGGCGAACCGGCCCCGGGTGTCGCCTCCGGT
GATGCCATGGCCGAGATCGAACAGCTGGCCAAGCAGCTGCCGGCGGGTTTCGGCATCGAA
TGGACGGCGATGTCCTACCAGGAACGCCAGGCCGGCTCGCAGACGCCGCTGCTGTACACG
CTGTCGCTGATGATCGTGTTCCTGTGCCTGGCCGCGATGTATGAAAGCTGGAGCGTACCG
ACCGCGGTGCTGCTGGCGGCCCCGCTGGGTATCCTCGGCGCGGTGCTGGCCAACACCTTC
AAGGGCCTGGAGCGCGACATCTACTTCCAGGTGGCGATGCTGACCACGGTGGGCCTGACC
AGCAAGAACGCGATCCTGATCGTCGAGTTCGCCAAGGAAAACCTGGAAAAGGGCGCCAGC
CTGATCGAGTCGATCATGCACGCCGTGCGCGACCGCCTGCGCCCGATCGTGATGACCTCG
CTGGCCTTCGGCATGGGCGTGGTACCGCTGGCGATCTCCACCGGTGCCGGCTCCGGCGCC
AAGCAGGCGATCGGCACCGGCGTGCTCGGCGGCATGATCGTCGGCACCGTGCTCGGCGTG
TTCTTCGTGCCGCTGTTCTTCGTGGTGGTGCAGCGCGTGTTCAAGCGCAGATCCACGACG
TGACCTGAAACGGTCATGCCGGCCTCAGGCTGGCGTTATCGAAACGGTAGTGCCGGCCGC
TGGTCGGCACTGCCTCCTGCCATCCGGCAGTACCGATGGAAGTGATCCCCATGAAAAGTG
CATCCCTGTTCCTCTCCATTGCCGCCACGCTCGCGCTGGCCGGCTGCTCCACCCTGGCGC
CGAAGAACACCGCCGTCGCTCCGGCGATTCCTGCGCAGTGGCCGGCCGAGGCCGCGCAGG
GCGAGGTGGCCGATGTCGCCGCCGTCGGCTGGCGCGATTTCTTCACCGATGCGCGCCTGC
AGCAGGTGATCGAGCAGTCGCTGCAGAACAACCGCGACCTGCGCGTGGCCGTGCTCAATG
TCGAGCGCGCGCGTGGCCAGTACCGCGTGCAGCGCGCCGATCGCGTGCCCGGCGTGGCCG
TGACCGGCCAGATGGACCGCCGTGGTACCGATGCCGGTGTCACCGAGCAGTTCAGCGCGG
GCGTGGGTGTGGCCGAGTTCGAGCTGGACCTGTTCGGTCGCGTGCGCAACCTCAGCGAGG
CGGCGCTGCAGCAGTACTTCGCCGTGGCTGCCAACCGCCGCAACGCGCAGCTGAGCCTGG
TGGCCGAGACCGCCACCGCGTGGCTGACCTATGGGGCTGATGCGCAGCGGCTGAAGATCG
CCGATGCCACGCTGAAGACCTACGAGGATTCGCTGCGCCTGGCCGAGGCCCGCCACGAAC
GCGGCGGCAGTTCGGCGCTGGAGCTGACCCAGACCCGTACCCTGGTCGAGACCGCACGCA
CCGATGCCGCGCGCCTGCGCGGCCAGCTGGCCCAGGACCGCAACGCACTGGCGCTGCTGG
CCGGTGGCCAGCTCGATCCGGCACTGCTGCCGGACAGCATCGAACCGCAGCTGCTGGCGC
TGGCCCCGCCGCCGGCCGGCCTGCCCAGCGACGTGCTGCTGCAGCGCCCGGACATCATGG
CCGCCGAACACCAGCTGCTGGCCGCCAATGCCAACATCGGTGCGGCACGCGCAGCGTTCT
TCCCGAGCATCTCGCTGACCGGCAGCATCGGCAGCGGCTCCAGCGAACTGTCCAACCTGT
TCGACAGCGGCACCCGTGTGTGGAGCTTCCTGCCGAAGATCACCCTGCCGATCTTCCAGG
GCGGCAAGCTGCGCGCCAACCTGGCCATCGCCAACGCGGATCGTGATATCGCACTGGCGC
AGTACGAGAAGTCGATCCAGGTGGGATTCCGCGAAACGGCCGATGCGCTGGCGTTGAATG
TCAGCCTGGATGAGCAGGTGAGTTCACAGCAGCGCCTGGTGGAAGCGGCCGAACAGGCCA
ATCGCCTGTCGCAGGCACGCTACGACGCGGGGCTGGACAGCTTTGTCACCCTGCTTGACG
CGCGGCGTACCGCCTACAACGCGCAGCAGACCCAGCTGCAGGCGCAGCTGGCGCAGCAGG
CCAACCGCATCACCCTGTACAAGGTGCTGGGCGGCGGCTGGCACGAGCGCGGGTAAGCAA
TGCTTCTGGTAGGTGCCAACCTTGGTTGGCACGGATGCGTCAGCGCAGGCGGCTGGCCCT
GTGCCAACCAAGGTTGGCACCTACCTGGAGATCGAGGGTAGTGCCGGCCGTTGGCCGGCA
TTGTCATTCGGAGGCCTGCTATACCGCTTCATCGTCGCGCCGCGCCGCATGGCAGGCGCG
AACGCGCGCCAGCGCATCGCCGGCTTCGCGCGCCATCTGCTCGTACTCGGCGCGGATCTC
TTCCAGGCGCGCTTCATCCAGTTCTTCCAGATCCAACAGTTCGTTGTTGGCTTCGGCCGT
CGCCCGGATCAGCTCGTCCAGCTTGATCTGCATCGCGGCAGTATCCGCGTTCTGCGTGTG
CTGGATCAGGAACACCATCAGGAAGGTGATGATGGTGGTGCCGGTGTTGATCACCAGCTG
CCAGGTGTCGTTGAAACCGAACACCGGGCCACTGATGCCCCAGATCACCACGATCGCTAC
TGCAGCCAGGAAGGTCCACGGCGAGCCGGTGGCGGCCGCGGCCTTCTTGGCGATCGTATT
GAACAGGTTGCGTGCTTTCATCGTCGTCGTCCCACTCATGTGACGAGGATGATCGGCAGT
GGCCCGTGCAGGGGTTGTGCAGCGGCGGTCAGGCGCGCATGCGCTGCAGTCGTGGCGCCT
GCAGGCTGCGCACCGGGCTGCTCTGGTAGACGTGCTGCCAGCAACGGTCGACGAACTCAC
GGGCCTGGGCTTCGCTCAGCCGCGGCATGATCTGCAGGGCGTATTGGGTCTGGAACATCT
CGTCACGTTCGGCCTCGCTGGCGCGCGGCTGGGTGATCAGCGAATCACAGGCGAACTTGA
TCCACGGCACGTACGAGCCGAACGAGTTGTGCGGCAGTGCGCCTTCGGCATGTTGGCGGC
GCCAGTGGTCAAGCTCGGCGTCAACGTTGATGACCGGAGGAATGGTGGGGACTTCAGCGT
GCATGACAATCCAGTTCGGTTGAGTGGAAAGGGAGTGGGGGTTCATCCGAGTGTGGCGTA
TATGGCGGTGCATGCCGCGTCAGCGGGATGTGGAGCCTGCGTTGGCATGGCCGATCAACT
GCGCATGTTCGACCGCACCGAGGTCTTCGGCCAGAGTGGCCATCGCATTGCACAGGCGTT
CGTGGTCGAGCGGGTGGCGGCGGACCAGCTCCAGTTGCATGTGCTGATAGGCAGTCCAGA
ACGGCGCGCCGCGCCGGTGCAGCGCATATTGCTGCTGCAAGCGTTCGCGGATCGGATCGA
GGATCGGGTCTGTCGTAGGGCGTACGGCGTGCGCGCACATGGCTGGCTCCGCCGGGGAAA
GGGTGCCCCGGTGAACCCACCGTAGGCGTGTCAGCCGCGTGGGGTGTTACCGCAATGTGT
GCGCGTGGCCTGGCTGACTGTGCGCGCGGTCACGCCGATGCCCGCAAAGGCCGCCGGCGC
AAGGGCGCACCGGCGCTGAAGCGTTCATTAAATGTGTTACAGAGACGAGCGCGCGTGGCT
CATTCGCCGATGTCCTCGTTCCAGATGTCGGGATGACGGCTGATGAAATCGCCCAGCAGG
TCCACGCATTCCTGGTTGTCCAGGTCGATCACGTTGACGCCGTTTTCGCGCAGCCAGTCG
ATGCCGCCCTGGAAGGTGCGCGATTCGCCCACCACCACGGTGCCGATGTTGAACTGGCGC
ACCAGGCCCGAGCAGTACCAGCACGGGGCCAGGGTGGTGACCATGATGGTGTCCTGGTAA
CGGCGCTGGCGGCCGGCCTTGCGGAAGGCGTCGGTTTCCCCATGCACCGACGGGTCGCCT
TCCTGCACGCGGCGGTTGTGGCCGCAGCCGAGCAGGCGGCCGTCGTTGTGGTACAGCGCC
GCGCCGATCGGCACGCCGCCCTCGGCCAGGCCCTGGCGGGCTTCGGCGATGGCGGTCTGC
AGCAGGGCCTGGTAGTCGGGCGTGGTGATCATGCGGGGCTCCGGTAAGTCGTGGCCCGCC
ATCATACGGGCAGGGGGTGCCGCTGGCCCCCGGCGGTGCGATAATCGGGGCCATGAGCGA
ATCCCCCTACAAAGCCGGTACCACCCATTTCGGGTTCCGCGACGTCGCCGCCAAGGACAA
GCAGAAGCTGGTCGGCCAGGTGTTCACCTCGGTCGCGCGCAACTACGACCTGATGAACGA
CCTGATGAGCCTGGGCGTGCACCGGGCGTGGAAGCGCTACTACGTGGCCACCGCGCAGGT
GAAGCCGGGCGACCGCGTGCTCGACCTGGCCGGCGGCACCGGCGACATCGCCGCCCTGCT
GAAGGAGCGCGTCGGCGCCGAGGGTTCGGTGGTGCTGGGCGACATCAACGCCGGCATGCT
GTCGGTCGGCCGTGACCGCCTGACCAACCGCGGCCTCGTGCTCGGCCTGGACTACGTGCA
GTGCAACGCCGAAGCCCTGCCGTTCCCGGACAACAGCTTCGATCTGGTCACCATTGCCTT
CGGCCTGCGCAACGTGACCGACAAGGACGCTGGCCTGCGCGAGATGTACCGCGTGCTGAA
GGTGGGCGGCCAGGCCCGCGTGCTGGAATTCTCCGAAGTCACCGCGGACTGGTTCAAGCC
GATCTACGACTTCCACTCGTTCAAGATCCTGCCCAAGCTGGGCAAGCTGTTCGCCAACGA
TTCGGACAGCTACCAGTACCTGGCCGAGAGCATCCGCAAGCACCCGCCGCAGGACGAACT
GAAGGCGATGATGGGGCAGGCCGGCTTCGAGCGCTGCCACTACAAGAACCTGACCGGCGG
CATCGTCTCGATCCACTCCGGCTACAAGCTGTAAGCCCTGCTCTGGTGGGTGCCAACTTG
GTTGGTACTCGCCCGCTGCGGTCATCCGCTCTGGTAGGTGCCGACCTTGGTCGGCACGGG
CCTGCCGCGTGCGTTGATGGATCCGTGCCAACCAAGGTGGGCACCTGCCTGTAGATGCCA
GCCAAGGTTGGCACCTACCTGTAGATGCCAGCCAAGGTTGGCACCTACCTGTAGATGCCA
ACCTTGGTTGGCATGCGCCGGAGGCGCAGGAACGGCCCCGGCCTGCATTACCCCGCACCG
CGCAACGCCTGCGCGGCCGGAGGGAGGTACCATTGGGGTTTGATCCCCGTAACGGTCCCG
ATTCATGCGTAATCCGCTGATGCTCCTTCCGCTGGCCGTGGCCCTGGCCGCCGGCTGCTC
CCAGGAGGCGGCCGCGCCCGCCGCCGCCCCGACTGCCGCAAAGGCCCCCGCCGCCCCCGT
GAACGCCGAGAACCGCAGCCACGACGAAAGCTCGTATGCCGAGCCGGACAAGGTCGTCAT
CAAGGACATCGCGCTGGATCTGAAGCTGGACTTCGACCAGAAGCAGATCGGCGGCACCGC
CACCTACACCCTGGAATGGAAGCAGAAGGACGCCAGGCAGCTGGTGCTCGACACCCGCGA
GCTGACCGTGTCCAAGGTCGAGGCCGTCGGTGCCGATGGCGCGCGCAGCCCGCTGCAGTT
CGCGCTGGCCCCGGTCGACAAGGTGTTCGGCAGCAAGCTGACCATCGAGACCCCGGAACA
GCCGGCCAAGGTGGAAGTGACCTACCACACCGCACCGACCGCCTCTGGCCTGCAGTGGCT
GGCGCCGTCGATGACCGAAGGCAAGAAGCTGCCCTTCATGTTCAGCCAGTCGCAGGCCAT
CCACGCCCGTTCCTGGGTGCCGCTGCAGGACACCCCGAGCGTGCGCTTCACCTACAGCGC
GCACGTGGTCTCGCGCCCGGACGTGATGGTGCTGATGAGCGCCGATAACGATCCGAAGGC
CGCGCGTGACGGTGACTACACCTTCAAGATGCCGCAGCCGATTCCGTCCTACCTGCTGGC
CATCGCCGCCGGTGACCTCGTGTTCGAGCCGATCTCCGGCCGCTCCGGCGTCTGGGCCGA
GCCGACCATGGTCAACAAGGCCGCCAAGGAATTCGAAGACACCGAGAAGATGATCGGTGC
CGCCGAGAAGCTGTACGGCGAATACCGCTGGGGCCGCTACGACATGCTGGTGCTGCCGCC
GTCGTTCCCGTTCGGTGGCATGGAGAATCCGCGCCTGACCTTCGCCACCCCGACCGTGAT
CGTCGGTGACAAGTCGCTGGTCTCGCTGGTCGCCCATGAACTGGCGCACAGCTGGTCGGG
CAACCTGGTGACCAACGCCAGCTGGAAGGACATCTGGCTCAATGAAGGCTTCACCACCTA
CGTCCAGGGCCGCATCACCGAAGCCCTGTACGGCAAGGAGATGGCCGAGATGGAGAAGCA
GATCGACCAGACCGACCTGCTGGCCGAAGTGAAGGACATGAGCCCGGCCGACCAGGCGCT
GGCGCTGCCGCCGCTGAACGAGCGTGACCCCGACGAAGCCCTCAGCCAGGTCGCCTACGT
CAAGGGTTCGTGGTTCCTGGAATTCCTGGAGCAGCGCTTCGGCCGCGAGACCTTCGATCC
GTTCCTGCGCGGCTGGTTCGATGACCATGCCTTCCAGAGCGCGAACACCGACCAGTTCGT
CGCGTACATGAAGAAGAACCTGCTGCCGAAGAATCCCTCGGCAGTGACCGAGGCCGAACT
GAAGGCGTGGCTGGACGAGCCGGGCATTCCGGCGTTCGCGGCCAAGGCGCAGTCGCGCAA
CTTCAGCAGCGTCGATACCGCGCGCATTGCCTTCGCCAGCGCCGGCACCGTGCCGAGCAG
CCAGGTCATCGCCGACTGGAGCACGCAGGAATGGGTGCGCTTCATCGACGGCCTGGGTGC
GACCCAGCCGCTGGACAAGCTGGCCACGCTGGACAAGGCGTTCCACTTCACCGGCACCCC
GAATGGCGAGATCGCCATGCGCTGGTACCCGCTGGCGATCCGCAGCGGCTACGAGCAGGC
CAATGAAGGTGCTGCCGCGTTCATCGAGCGCGTCGGCCGTCGCAAGCTGATCCTGCCGAT
CTACGCCGAACTGGTGAAGACCCCGAAGGGGCTGGAGCTGGCCAAGCAGGCCTTTGAAAA
GGCCAAGCCGGGCTACCACCCGATCACCACGGCCTCGGTCCAGGACATGCTGGCCAAGGC
TGAAGCCAAGTAACCGGTGGTGCCGGCCGCTGGCCGGCAACCGGTCACTGCTTCACCAGC
TACGGCGGGGAAACCCGCCGTTGCTGTATCCGCTTTTCGCTGCCGATAGAATCGGGATGC
ACTCGCATAGGACCTCCGCCATGAAACGACTGATCCTGCTCACCGCCTGCACCCTGGCCC
TGGCCGCCTGCAGCAACCCCGAGGAAGAGCGCAAGGCGCAGGAAGCCGCCGCGGCCGCCG
TGCAGGCGCAGAAGGAAGCCAAGGCCGAGGACGTAGCCAAGCAGTACGACATGGCCGTGG
CCGCGCAGGACTGGGAACGCGCGCGCCTGCATGGCGCCTCGCTGTTGGACCAGTACAAGG
ACACCGCCGCCGCCGAGCGCATCGCCGCGGGCTTCGACGAGGTCAAGGCCAAGGGCGATG
CCGCGCGCGACCTGCGCCGCATGCAGGCGCTGTGGCAGTACAACCAGATCCCGGTGGGCA
ACAAGGGCAACCAGGTTTCGGCGCAGATCTACAGCAAGGAACGGGTGGACGTGGATGGCA
GCGGCGCCAAGCCGGTGCAGCTGGTGTTCCGCGATCACCCGGAGTGGAAGCGGCACGCTT
ACCTGGTGCTGCAGGCCGGCGATTTCCGCTGCCCGCAGTGCACGGTGAAGGTGACCGTGG
ACGATGGCAAGCCGGTGTCGATGGCGGCCTGGCGCCCGAAGACCGATGAAGCCATCGCCC
TGTTCATCACCGACCAGAAGGCGTTGTGGAAGCTGGCGCGCAAGGGCAAGTCGATCAGCA
TCGAGTTCCCGGTCAAGGCTGGCGGCACGCGTACGGCCGTGTTCGAGACCGGCGGTGTCG
ACGCCAGTCGCATGCCGCAGTGGTGGCAGTGATGATCGCGACGGGCAGCGCAGTGCACGC
GTTGTCCGCGATCCGGCACTGGATCTTCGACATGGATGGCACGCTGACCGTCGCCGTGCA
TGATTTCGCCGCGATCCGCCGTGCGCTGCAGATCGCGGCCGAGGAGGACATCCTGGACCA
TATCGCAGCGTTGCCGGATGCGCCGGCGCAGGCCAAGCGTGAGTGGCTGCTGGATCACGA
ACGTGTGCTGGCCGAGGAGGCGCTGCCGGCGCCGGGTGCGGTGACGCTGCTGCGTGCGCT
GGCAGCCGACGGTTGCCGGCTGGGCATCCTGACCCGCAACGATCATGCGCTGGCGAAGCT
GACGCTGGACGCGATCGGGGTCGGGGAACTGTTCGATGATGCCGACATCGTCGGCCGTGA
TGAAGCGGTGCCCAAGCCCTCGCCGGATGGCCTGCAGCAGCACCTGCGGCGCTGGGGCAT
TGCAGCGAGGGAGGCGGTGATGGTCGGCGACCACGCCTACGACCTGGAGTGCGGCCGCGC
CGCGGGCGCCCATACCGTACTGGTCAACCTGCCGGAAAACCCGTGGCCCGGCCGTGCCGA
CTGGCATTTCGCCGATTGCCGCGCGCTGTTGGCGGCCTGGCAGGCCGCATGACCGTGTAG
AGCCGAGCCCACGCTCGGCTGCTCTGCGGTCAGATCGCGCAGGCGCGCGCAAGCCGAGCA
TGGGCTCGGCTCCACAGAGAGCAGGCAACGTGTCGGTCGGAAGTTCCGGTAGTGCCGGCC
GCCGGCCGGCAGTGTCGACCCAGGTCGACACCCACCGAGCGATGCGCCGGCAGTTCGGTT
TACGCGCCCAGCGCGTAACCGAACTGCTGCTTGAACTGCTCGTTGAACTCATCGAAGGTG
AAGCGCTGGTTCTGCGTGCCCGGGTGCTCGACCTTCAGTGCGCCCATCAGGTTGCCCATG
CGGCCGATGGTCAGCCAGTCGTAGCCCTTCTGGATGCCGTAGATCAGGCCGGCGCGGAAG
GCGTCGCCACAGCCGGTCGGGTCGACCACGCGGCGCTCGTGCGCCGGCGGGATGTCGTAG
CTCTTTTCCGGGGTGTGGATGACCGCGCCCTTCGGGCCGCGGGTGGTGATGTAGGCCTTG
ACCCGGCTGACGATCTCCTTTTCGTCCCAGCCGGTGCGTTCCTGCAGCAGGTTCGACTCG
TAGTCGTTGACCACCACGTAGTCGGCCTGGTCGATGAAGGCGCGCAGCTCGGGGCCGTTG
AACAGCGGCATGGCCTGGCCCGGGTCGAAGATGAACGGGATGCCGTCCTCGTGGAATTCC
TGCGCGTTCTGGATCATGCCTTCGCGGCCATCCGGGCCGACCAGGCCCAGGGTCACGCCC
GGCACGCCGCGCACATGGTTCTCGTAGGAACGCATCATCGCGCCCGGGTGGAAGGCGGTG
ATCTGGTTGTTGTCGTGGTCGGTGGTGATGAACGCCTGCGGGGTGAACAGCTCATCGATC
ACGCGCACGCGCGACAGGTCGATGCCCAGGCCTTCGAAGTACTCGCGGTACGGGCCGAAG
TCCGAACCCACGGTGCCCATCGGGATCGGCTGGCCGCCCAGCAGGTGCAGGTTGTAGGCG
ATGTTGCCGGCGCAGCCGCCGAACTCGCGGCGCATGCGCGGCACCAGGAAGGACACGTTC
AGGATGTGCACCTTGTCCGGCAGGATGTGATTCTTGAACTGGTCCGGAAACACCATGATG
GTGTCGAAGGCAAGAGAACCACAGATCAGAGCGGACATCGATGTAAGCCTATGCGGTGAA
TTTTGGGGTGGGCCAGCCCGGTTCAGCGGGCAAGCAAACGGCGCCCTTGGGCGCCCGACG
GCGCAAAGGTTACCCGCTGGTGCCGCTCAGGGCCAGAACCGGGTGATGCCCAATCAGGCC
GAAAGCCTGTGAAGACGCGGGTTCAGCTAGTTTTTTCCTTGCTCGGCGGCAGGCGGGTTG
CTAGGCTTGTCGGCCTCGATTTCTGCCCATTTTTTCGCCATCCCGCGGCGGGCACGACAC
CCCTCAGGACTCCTTCCTCAGATGTTCAAGAAACTCCGTGGCATGTTCTCCAACGACCTG
TCCATCGACCTGGGCACGGCCAACACCCTCATCTACGTGCGCGGGCAGGGGATCGTGCTG
AACGAGCCGTCGGTCGTGGCCGTGCGCCAGGACCGTGCCATCGGTGGCACCCGCTCGGTG
GCAGCCGTGGGCGCCGAAGCCAAGCAGATGCTGGGCCGTACCCCGGGTCACATCACCACC
ATCCGCCCGATGAAGGACGGCGTCATCGCCGACTTCACCTACACCGAGGCGATGCTCAAG
CACTTCATCAAGAAGGTGCACAAATCGCGCGTGCTGCGCCCGAGCCCGCGCGTGCTGGTC
TGCGTGCCGGCCGGCTCGACCCAGGTCGAGCGCCGCGCGATCAAGGAATCGGCCGAGGAA
GCCGGTGCCCGTGACGTGTTCCTGATCGAAGAACCGATGGCGGCCGCGATCGGCGCCGGC
ATGCCGGTCACCGAGGCCCGTGGCTCGATGGTCATCGACATCGGCGGCGGCACCACCGAA
GTGGCGGTGATCTCGCTCAACGGCATCGTCTATTCGGCCTCGGTCCGCATCGGCGGCGAC
CGCTTCGACGAGTCGATCACCAACTACGTGCGCCGCAACCACGGCATGCTGATCGGTGAA
GCCACCGCCGAGCGCATCAAGGTCGAGCTGGGCTGCGCCTACCCGCAGGCGGAAGTGATC
GAGATGGAAATCTCCGGCCGCAACCTCGCCGAGGGCGTGCCGAAGATGATCAAGATCAGC
TCCAACGAGGTGCTCGAGGCCCTGCACGAACCGCTGTCGGGCATCGTCAGCGCGGTCAAG
CTGGCGCTGGAGCAGACCCCGCCGGAACTGTGCGCCGACGTCGCCGAGCGCGGCATCGTG
CTGACCGGTGGTGGCGCCCTGCTGCGCGACCTGGACCGCCTGATCTCCGAGGAAACCGGC
CTGCACGTGCAGGTGGCCGACGATCCGCTGACCTGCGTGGCCCGCGGTGGCGGCCGTGCG
CTGGAGCTGGTTGACATGCACGGCAACGAGTTCTTTGCGCCGGAATAAGCCGTCCCGGCC
GTTCCTGCCTGCCGCGCCCTTCCGGGGTGCGGCCCGCCGTGATGGCGGGCCGGCACCGGC
GGGGCGCCCGCGTGTTTCCCTTTCGCCTTCTGCCAGTTGAATCGTTGCCGTGCCGCCCTA
CGCCGGTCCTCCCGTTGCCTCCCGATCCGGTGATGCCGCCAGCCCCCTGCGGTTGCTGGC
CTATCTCGCGTTGGCCATCACCCTGATCGTGCTCGATGACCAGGCCGGCTGGCTGGCGCG
CCTGCGCGAGCAGGCCAACAGCCTGGTGCAGCCGGTGTGGGCGCTGGCCGGCCTTCCCGG
CAAGCTCGGCAACCAGGTCAAGGATTCCGCCGCCAGCCATACCCAGCTGGTGACCGAGAA
TCGCGAACTGCGCAACCAGCTGCTGCTGGCCAACGCGCGCCTGACCCGCCTGCAGACCGC
CGCGCTGGACAATGCCCAGCTGCGCGAACTGCTGAACGTGGCCGAGCGCAGCGGCCTGGA
CGTGCAGCTGGCGCCGATCCTGGACATCGACCTGGACCCGGTGAAGCAGCGCCTGGTGCT
CGACGCCGGCACCCGCGAAGGCGTGCACGTCGGCCAGGCGGTGATCGATGCCGGCGGCTT
GATGGGGCAGGTGATCAGTGTCACCGGCGGCACTTCCACCGTGCTGCTGCTGACCGACCC
CGACCACGCGGTGCCCGTTACCGTGGCCCGCAACGGCGTGCGCCTGATCGTCTACGGCCG
CGGCGATACGCTGGAGCTGCGCGACATTCCGCTCAGCGCCGGCGTGGAAGTGGGCGATGA
GATCGTTACCTCCGGCCTCGGCGGGCGTTTCCCGGCCGGCTTCCCGGTCGGCACCATCAC
CGGCCTGCGCCCGGACGACACCCACGCCTTCCTGGTCGGCGAACTGAAGCCGGCGGCCCA
GCTCGACCGCGGCCGCGACGTGCTGCTGCTGCGCCCGGGCGCGGCGATCCGCATTCCGCC
GGAACTGCGCCTGCAGCTGGAAGAAACCGCCCCGGGGGGGCCGGCCACCGGCGCCAGCGT
GCCTGCGGGAGCCGCGCCAGCGGCAACGACGCCGGCTCCGGCCAGCTCCCCGGTAGTGCC
GGCCGCTGGCCGGCAACAGCCCTCGTCGCAAACGAGGACTGTTGCCCCCGCATCCTCCCT
TACCCCCGCGCCGTTGGCGCGCCCCCCTCAACAAGAGGGGGGCTCCACCCCAGCCGGGTC
CACGGTAGTGCCGGCCGCTGGCCGGCAACCGACCACGCCGGAGGCCCAGCGATGAGCCGC
CTGCGCGACAACCCGTGGGTGCTGCCGGCCAGCCTGGTGGTGGCGCTGCTGCTGGGCCTG
CTGCCGTTGCCGGCGCTGCTGCAGCCGCTGCGCCCGTACTGGCTGGCGCTGGTGCTGGCG
TACTGGGTCATCGAAGCCCCCGAACGCGTCGGCCTGGGCATCGCCTTCGCCAGCGGCGTG
GTTGCCGACCTGCTGTACGGCGGCGTGCTGGGCGAACAGGCGCTGCGGCTGGTGATGCTG
GCCTTCATCCTGCAGCGCTTCCGCGCCCGCATCCGCTTCTTCCCGATGTCCCAGCAGATG
CTGGCCATCGGCGGCCTGCTGTTCAACGACCGCATCGTCAGCGCGCTGGTCCACATCGTG
GTGGATGAGCCGACCCTGCCGTGGTCGTACTGGTGGGCACCGCTGCTGGGCATGGGCCTG
TGGCCGCTGGTGTTCGTGCTGCTGGACGCGGTGCGCTTCGGCAAGCGCGGGCGCTGAGCC
ATGATCCCGCGCCGCCAGGTCAAGAACCCGCACGCCGAAGCCGAACAGTTCCGCCGCCGC
GCGGCGCTGGGCTTCCTGGGCGTGCTGGTCTGCCTGCTGGGCCTGGGCGGCTGGTACTTC
AAGCTGCAGGTGCTGGACCACGACGTCTATGCCACGCGCTCGGAAGCCAACCGCATCAAG
CCGCGGCCGGTGGTGCCCGGGCGCGGCATGATCTACGACCGCAATGGCCGCCTGCTGGCC
GAGAACGTGCCGGCCTTCCGCCTGGACGTGACCCCGGACAAGGTCAAGGACATGGACGCC
ACCCTGGAAGGGCTGGCGAAGATCATCAACATCAGCCCGGAAGAGCTGGAAGCGTTCAAC
AAGTCGCGCAAGGCGCGCCGCAAGTTCCTGCCGGTCACGCTGAAGCTGCGCATGAGCGAC
GAGGAGATGGCGCGCTTCGCGGTCGACCGCTGGCGCTTCCCCGGCGTCGAGCTGGAGCCC
TACCTGACCCGCCGCTACCCCTACGGCGATCTGTTCGCGCACATCATCGGCTACGTTGGC
CGCGTTGATGACAAGGATCTGGAGATCCTCGGCGAAGGCAATGCCGCGCTGACCCACATC
GGCAAGTCCGGCCTGGAGCGCTACTACGAGCAGCAGCTGCGCGGCAAGGTCGGCTACGAG
CAGGTCGAGACCAACGTGCAGGGGCGCGCGATCCGCACCATCGGCCGCGTCGCCGCGCAG
TCCGGCGCCGACCTGCGGCTGTCGATCGACGCCGACCTGCAGCGCGCCATGGTGGCCGCC
TTCGGCGACCAGGAAGGCTCGGCGGTGGCGATGGACCCGCGCACCGGCGAAGTGCTGGCG
ATGGTCAGCCTGCCGTCCTACGACCCCAACCTGTTCGTCAACGGCATCTCGCATGCCGAC
TTCAAGGCGCTGAACGAAAACCCGTCGCGGCCGCAGTTCAACCGCCTGGTGCTCGGTGGC
GTCGCCCCCGGTTCCACGCTGAAGCCGCTGATCGGCCTGGCCGGCCTGGATTCGGGCGTT
CGACGCCCGGAAGACAAGGTGCTGTCCACCGGCATGTTCTATCTGCCGGGCACTTCCCGC
GGCTGGGGTGACGCCCACCGTGGCGGCCATGGCTGGACCGACCTGCGCAAGTCCATCGCC
GAATCGGTCAACACCTACTACTACAAGCTGGCGCTGGACCTGGGCATCGAGCGCTTCGAC
CATTACATGGAGTACTACGGCTTCGGCCAGCCGACCGGCATCGACCTTACCGGCGAGATC
GGCGGCATCCTGCCGTCGCCGGCCTACAAGCGGAAGAGCCGCAAGGAAGCCTGGTACCCC
GGTGATACGGTCAACATCAGCATCGGCCAGGGTGACTGGAAGGTCACCCCGCTGCAGCTG
GCGCGCGGCGTCAGCGGTCTGGCCGATGGCCAGCTGCGCACCCCGCACCTGGTGATCCAG
CAGCGCGAGGGTTTCGACAGCGACTGGTCGGCGATGCCGGCTGGCGAGAGCAAGCCGGTC
AGCCCCAACCCCGCCAACGTGCAGGCCGTGCGCGAGGGCATGATGGCGACCATGCGGCCC
GGCGGCAGCGGCTGGCGCGTGGCAGTGGGTGCGCCGTACGTGATGGCCGGCAAGACCGGT
ACCGCGCAGGTCATCAGCCGAAAGGGCACGGCGGCAGTGAATCCGAAGAGCCTGCCGATG
CACCTGCGCCACCGCGCGCTGTTCGTCGGCTTCGCACCGGTGGAAAACCCGGTGATCGCG
ATCGCGGTGGCCGTGGAAGGCGGCGGCTATGGTGGTTCGGCGGCCGCGCCGATCGCACGC
AAGGTGTTCGACGCCTACCTGCTGGGCAAGATGCCCGAAGGCATGCAGCCACTGGACAGC
GAGCGCGGCACCACCGCCATCGGCGCCACCGCGTTCGACAACGAAGATGCCGGCGCGCGC
CAGGCTGGCGACCTCGCCGCGGCGCAGCTGGGTGAACATCCGGTGCTGGTCGGCGTGCCG
GCGCCGGAACCTGTACCCGCACCGCAGCCGGCGACGCCGGCCGCCGCCGCGTTGCCCGCC
ACGCCACGCCCGACCGTCGCGGAGCCCGTACGATGAGAGTGTTCCTGCGCTGGGCCGGCG
ACATGCTGCGCCGCTTCTTCAGCACGCTGGACTGGGTGCTGTGCCTGGCCCTGGGGACGC
TGATGGTGATCGGCCTGGCTACCCTGAAGAGCGCCGGTGGCGACAGCCTGGTGATGGCCC
AGGGCGCGCGCTTCGCCGTGGGCATGGCCGCGCTGTGGGGCATCTCGCGGGTGCCGATCC
TGCGCATCCGCTCGGCTACGCCGATGATCTACGCGATCTCGATGATCCCGTTGCTGGCGG
TGTTCGTGCTGGGCACCGGCAAGTACGGCCGGCAGTGGCTGGACCTGAAGTTCTTCTACC
TGCAGCCGGCCGAGCTGCTGAAGGTCAGCCTGCCGATGATGGTGGCCTGGTACCTGCACA
AGATGCCGCTGCCGCCGCGCTTCAACACCGTGCTCGTGGCCCTGGTCATCATCGGCGTGC
CCACTGGCCTGGTGATGCTGCAGCCGGACTTCGGTACTGGTGTGCTGATCGCTGCCAGTG
GCGTGTTCGTGCTGTTGTTGGCCGGCCTGCCGTGGTGGTGGGTCGGCCTGGGTGTGGGGG
GCGTGGCTGCGGTCGCGCCGGTGGCCTGGTTCTGGTTGCTGCGGCCGTACCAGAAGGACC
GCATCATGATGTTCCTGGACCCGGAGATGGATGCGCTGGGGGCCGGGTGGAACATCATCC
AGTCGAAGATCGCGATTGGTTCCGGCGGCTTCGATGGCAAGGGCTGGGGCGAGGGCTCGC
AGTCGCACCTGAACTTCATTCCCGAACAGACCACCGACTTCGCGTTCTCGGTGCTGAGCG
AGGAGTTCGGCTGGATCGGCGTGGCCACCGTGCTGGCGCTGTACCTGGTGGTGATCGGGC
GCTGCCTGTGGATCGCCAGCCAGTCGCGCGATTCGTATTCGCGCCTGCTGGCCGGCGCCA
CCGGCCTGGCGTTCTTCGTCTATGTGCTGGTGAACGGCGGGATGATTTCCGGCCTGCTGC
CGGTGGTGGGCGTGCCGATGCCGCTGATCAGCTACGGCGGTACCTCGGCGGTGTCACTGC
TGGCCGGCTTCGGATTGGTGATGGCGGTGCGCAGTCACAACCCGGTGCACGGCGGCTACG
GCTGAGTACGGCGTCGGGGTCAGATCCCTTTTTCCACAGGGAAAAGGGATCTGACCCCAC
AGCCCGGCTACGGAGATCAGAAGCACCCTGACAGCTTCACGCAAGCGCCCGTTGCTAGCG
TGCTGCGCGTGGAATGGAAACGACTGTTTGGCGGCTGCCGCGAGGCAGTGCGCACGATCG
ATCTGCCGTTGCTGGTCGCATTGCTGATCCTGATGGGCGCGGGCCTGGCGGTGCTGCACA
GTGTGTCCGGGCCGGTAGCCGGGCAGGCGGCGCGCTTTGCGGGTGGACTGCTGGCGATGT
GGCTGCTGTCACGTGTTTCGCTGCTGCGCCTGCGCGCGTGGACACCAGCGTTGTACGCGC
TGTCGATGCTGCCGCTGATGGCGGTGTATGTGATCGGCACCGGCAAATATGGGCAGCGCT
GGCTCAACCTCGGCGTGTTCTACCTGCAACCGTCGGAGCTGCTCAAGCTCAGCCTGCCGT
TGATGATGGCCTGGTACCTGCACCGGCAACCGCTGCCGCCGTCGCCGCGCACGGTACTGA
CCGCGGCGGTGCTGATCGGCGCGCCGGCGGTGTTGATCCTGATGCAGCCCAACCTCGGCA
CCGCCACGCTGGTCACCGCCAGCGGCGTGTTCGCGTTGTTGCTGGCGGGCCTGCACTGGG
GCTGGGTGGCGACCGGCGCGGCGGGGCTGGCAGTGGCCGCGCCGCTGGCGTGGTTCGGTC
TGCTGCGTCAGTACCAGAAGGATCGTGTGTTGACCTTCCTCGACCCGGCGGCCGACCCCC
TGGGCACCGGCTGGAACATCCTGCAGTCACGCATCGCGATCGGCTCCGGGGGATGGCAGG
GACGCGGCTGGGGGCAGGGCACCCAGGCCACGCTGGATTTCCTCCCCGAATACACCACCG
ACTTCGCGTTTTCGGTGCTGGCCGAAGAGTTCGGCTGGATCGGCGTGGCGACGCTGTTCG
CGCTGTACCTGTTCGTGGTCGGGCGTTGCCTGTGGATTGCCGTGCACGCGCGCGACACGC
ATGCACGGTTGCTGGCCGGCAGCCTGGGGCTGGCGTTCTTCGTCTACGTGCTGGTGAACG
GCGGAATGATTTCCGGCCTGCTGCCGGTGGTGGGCATTCCGATGCCGCTGATCAGCTACG
GCGGGACATCGGCGGTTTCGCTGTTGGCCGGCATCGGGTTGGTGATGGCGGTACGCGGGC
ACCGGCCCGTGCACGGGGGATAGGGTTTCCAGCCAACGGCGCAGCCCCTCGTGGGTGGTG
TCTGGGTGGCTGCGGAAAGCAGAAGCCGCGGGTGGGCCGGTCGGGTTGGGTACGCGGGGG
ACGCCGTGAATCCGTCCCTGGAGGCTTGGCAGCCGCATCCATGCGGCTGACACCCCCGCG
TACCCAACCCGACCGGCTTCTGACAGATTTCGGAGGTCTGCCACCCACGGAGAAGAAAAA
GAAGATCAAAAGCCGATCGCGACGCTGCGCTTGCTCGTGAGCCGAGCATGGCTCGGCTCT
ACACACGGCAATGAAGCGACCCGCCAGGCCGCCTTTGCTTTTGATCTTCTCTTTACTTCG
CCGTGGGTAGACGCGCACGGAACCTGTCCGTGGCCGGGTAGAGGGGCTGCGCAGGGGCGT
GAGCCGCATGGATGCGGCGACCGAGCTTACATGGACGTACTTGCAGCGGCCCCTGCGCAG
CCCGTCTACCCGGCCCCACCCATGAACTGCTTTTCGCGGCCACCCACGAGGGGCTGCGCC
GTTGGCTGGAAACTTCCTGACTGCGCAACGCCCGTTGTGTAAGCGTTCTCACACCGATGC
ACGACAGCACGCCCGCTGACGAAAGTCCGCAAAAAACGTTAGCTGGTTCACACTTTTACA
CCGCGTTGATCTTGATCAATGGACTTGTCGTAATCGGCCTGCACAATGGCGGCCCGTTCG
GCACGGCGCGCCGTCAATCGTTGCAGCGCGAGGGGGCGTCGGGCGGGAAGCAGTACTGAT
CCAACGGGTACAGGGAGCGCGGGGTACTGCCACTGGGGAGCGGCAGCCGCGCAGGTACCG
ACCGGATCCGGTCGCCGGTTGCGTCTGCGGGGATGGGGACGCAACCGGCAACCTCTATCT
GAATGGGGAAGGGCGATCACGATGCCTTCACATTTCCCGCTGGTCGCAGGCAAATCGTTG
TGATTCATGGTGTTAGGGGTTTTAATTCATCCATGACCTGCTAACCTGCGACGATGATTC
GACGCACTCTGGCCTGCATGCTCACCCTCGGCCTGGTCGCCTGCGCGACCCAGCCGAAGT
CCCCACCGTCTTCGCCCCAGGCCAGCAGTACGCCGCGCCAGCCCGCCGCCAAGGCCCATG
GCCCGGCCGAGGCCGCGCCTGAAGCCACCGCCGCCACCGCGGCGCCTGTCGATCTCACCC
CGGTGCCGTTCGAGGTCGCACGGGCCCGCTTCATTGCCGATACCGCCAAGCGCTATGGCC
TGAAGCCGGAGCAGATCAGCAGCGTGCTCGACCAGGCGCAGGTGCGCCAGCCGATCATCG
CCGCGATGTCGCGCCCGGCCGAACGGGTCAAGCCGTGGAATGAGTACCGGCCGATGTTCA
TCAGCAAGGCGCGCATCGATGGCGGCCGCGCGTTCCTGGCCGAACACCGCGCCGAACTGG
ATCGCGTGCAGCAGCGCACCGGCGTGCCGGCCGAAGTGATCGTCGCGATCATCGGTGTGG
AAACCAGCTACGGCAGGAATGCTGGCAGCCATCGCGTGCTCGATGCGCTGTACACGCTGG
CGTTCTATTACCCGCGCAGCGGCGACCCGGCCAAGCTGGAACGCGAAGTGCGCCGCGAGC
TGTTCTTCCGCGATGAGCTGGCCAAGCTGTTCGAGTTGGGCCACGAAGAGAAACTGGATA
TCACCACGCTCAAGGGCAGTTATGCCGGTGCGATGGGCATGGGCCAGTTCATGCCGTCCA
GCTATCTCGACTACGCCGTGGACGGAAACGGTGATGGCCGCCGCGACCTGTTCACCAGCT
ACGACGACGTGTTCTCGTCCATCGCCAACTACTTCGTGAAGAAGGGCGGCTGGGTGCGTG
GCGGGCAGGTGGCCGTGCCGGCCACGCTGGCGCCGGGCCGCGAGGAGTTCAATCCGACCG
AATGGATGCCGACCTGGACGATGGCCGACCTGGCGCAGCGCGGCTACCAGCCGGGCGCGC
CGGTGCAGCCGGGCGCCACCGCCACGCCGATCACGCTTGAAGGCAGCACCGGCAAGCAGT
ACTGGCTGGGCTTCCAGAACTACTACGCGATCACCCGCTACAACCTCTCGAAGATGTACG
CGATGGCCGTGTTCCAGTTGTCCCAGGCCATCGCCGGACAGGAGCTGCCCCCGGCATGAA
CATCAGATGGCTGGTCCCAGGCTTGATCGTCCTCGCGCTGGCTGCCTGCAGCAGCGCGCC
GAAGAAGCCGGCCACGGCCGGCCATGGTGGCAAGTCCGGCGGCACGCTGGTGCAGGGGCG
TGGCTCGCGCCCGGCACACTGCCCGGAAGGGTCACCGTACGCGGCGGCCAAGGAAGACCT
GAGCACCCGCGGCAACTACACTGCCGGTGGCCTGTACAAGCCGGGCGTGCGTGACAGCAC
GCCGGATTACATTCCCAACGTGGCCTGCATTCCCGAGCCGGAAGTGACCGCCGAGGAGCG
CTCGGCGATCGGCAACAAGTCGCCGTACGTGGTGCTGGGGAAGTCGTACAAGGTGCTCGA
CGATACCCACGACTATGTCGAGCGCGGTACCGCGTCGTACTACGGCGCCAAGTTCCATGG
CCGCCTGACCTCCAACCGCGAGGTCTACGACATGTACCAGTTCACCGCCGCGCACAAGAC
GCTGCCGCTGCCCAGCTTCGCCCGCGTGACCAACCTCGACAATGGCGAGTCGGTGATCGT
GCGCGTCAACGACCGCGGCCCGTTCCACGATGGTCGCGTGGTCGATCTCAGTTATGCCGC
CGCCGTGCGCCTGGGCATCACCCAGCGCGGTACCGGCAACGTGGAAGTGCGCGCGCTGCA
GCCGGGCGAGAGCAACCTGCTGGCGCAGAAGCCGTCCCGCCGCGAGCGTCGTGCCGCCGA
AGCGGCAGCTGCGGTGGCCAGTGCACGCCCGGCAGCGACCGCGCGCGCCACTGCCGACAG
CGATATCGATCGCCTGGTCAAGCGCCTGCCGGCCGATGGCATGCCGGCACGCGGCCAGCC
GGCCACCACCCAGGGCGTGGCCAGCACCGTGCCGGACGTGGCGGTCAGCAGCCTGCCGCC
GAGTGCACCGCTGCGCAGCACCGCACCGGCGCCGGTTGCAGTCGCCAGCGCCGCGCCGCG
CGCCGTCGCGCCGGCACCCGTGCGCACCGTCGCCGCCACGCCGGCGGCACCCAGCCTGTC
GCAGCAGGTGGTGGGCGCGGTGATGGTGCAGGTCGCCAGCTTCTCCAGTCGCGACAACGC
CAACCGTGCGATGGGCCAGCTCAACGCTGCCGGCATCGTCGGCGCGACCATCAGCGACAT
CGCCGCCGGTGGCCGCACCCTGTTCCGTCTGCGCGTTCCTGCCACCGACCATGCCAGTGC
CGCGGAACTTGCCGGCCGCATCGCCGGTCTGGGCCTGGGTTCGCCGCAGATCGTCAAGGA
TTGATCCGCCCGGGCCGGTGCTGCCGGCCCAGGCTCCCCCGGCCTTACAATGGCCGTTAC
GTTCCACCCTCCATTCCCGGCCGTCCCCTGGAGCCTGCTGTCCAATGAATTTCCGTTCCG
CCGCCACCGCCCTGGCCGCCACCCTGGTGGTGGGCCTGGCTTCCGCCCAGACGCCGCTGC
CGACCCCGGCCACGCCGGCGCCTGCCGCCGCCGCTGCCGCCCCGGCCACCGTCGCGACCC
CGCCGGCCCCGGCCCCGAGCGTGTCCAAGGCCTGGGTCCTGATGGACTACGCCACCGGCC
AGGTGCTGGCCGGCGAGAACATCCACGAGCAGCTGGCCCCGGCCAGCATCACCAAGGTGA
TGACGTCGTACGTGGTTGCCGCCGAGGTCAAGAACGGCAAGGTCCGTGCAGATGACCAGG
TGATGATGAGCGAGCGCGCCTGGCGCGAAGGTGGCGCCGGTACTGACGGCAGCTACAGCG
GCTTCCCGGTCAACCAGACCGCACGCCTGGAAGACATGGAAAAGGGCATGGCGATCCAGT
CCGGCAATGACGCCGCGATCGCCTTGGCCGAGCATGTGGCCGGCAGCGAAGAGGCCTTTG
CGTCGCTGATGAACAGCTACGCCGCCAAGATCGGCATGAAGGACTCGCACTTCGTCAACG
CCCACGGCCTGACCGCACAGGGCCACCACAGCACCGCCTACGACCTGGCGCTGCTGGGCC
GCGCGATGGTGCGTGATTACCCGGAAACCTACGCGTACAACAAGATCAAGGAATTCCAGG
TCGGCAACATCAAGCAGCCGAACCGCAACCTGCTGCTGTGGCGCGATGGCAGCGTGGATG
GCATCAAGACCGGCCACACCTCCGAAGCCGGCTACTGCCTGATGAGCTCGGCCCAGCGTG
GCGACCAGCGCCTGATCGCCGTGGTGCTGGGCGGCCAGTCGGAAAAGCAGCGTGCCGATG
ACAGCCTGGCCCTGCTGAACTGGGGTTTCCGCTTCTTCGAGACCCACCGCCTGTACGAGC
CGGGCAAGGCCGTGGCCGAGCACAAGGTCTGGAAGGGCACCACCGACAAGGTACAGCTGG
GCGTGGCCCAGCCGATGCTGGTGAGCGTGCCGCGCGGCCGCTACAACGACCTGAAGCCGA
GCATCGACGTGCCCAAGACCCTGGAAGCACCGTTCACTGCCGGCCAGCAGATCGGCACCG
TGAAGGTCACGCTGGATGGCAAGGTCATCGCCGAGGCACCGCTGGTGGCCGTGGCCGCCG
TCGAGCAGGCCGGCTTCTTCAAGCGCCTGTGGGACAGCTTCTGGATGTGGTGGGAATCGG
AATGATCCACGCCTTTGCGTGGTGAACGAAAAGGCCGGCAAATGCCGGCCTTTTCTGTTT
CGGAAGGCCGCTTCCCCCCGCACGCGGGGGGTAGAGCCGGCCGCTGGCCGGCTCCCCAGC
AACTCATCCGGAACTGCCGGCAGCCGGCCAGCGGCCGGCACCACCTGCAGCGCCTGACTT
GCAGCGAGCGATGCGGTAACCGGTGTGCCGACCAACGGTCGGCACCTACCCGCTTCACCC
TCAGCCCCTCGCCTACAGCGAGCGGCTGATGGTGAAACTGCCGAACACCGGCGATTGGCG
CTGGCCGTTGAATTCTCGCGTGCTGTGGTAACGCGCAGCGGCGAACTTCCAGCGTCCGTA
CATCACGGCCACGCCATAGCCGCCGTAGGCCACCACATGGCGCTTGTCCACGCTGTGACT
GTTGCGGAACGTGTTGCCATCCAGCGTGATGTCGCGGATCACCCAGGCCGCGTCCGAGGT
CGCGAACAGGTGCCAGGACCAGCCATTGGGACGGCCGCTGCGGGTCGGTGCCGTGTTCTC
ACCGGCCGGGCGCAACGGCGTGCTGCCGAAGTCGTCCGGCAGCTTCCAGCCGAAGCGCAC
TTCACCGCCGAGGTTGGCCTTGGTTTCCAGGTTGCCGATCGAGCCGCCGTAGTGGCTGAT
CGCGTCCCAACCCCAGCCGTCGGCATTGATGCTGGCATCACCCGGCCAGCGGCGCATGCG
CTCATGGGTCAGCATGAACAGCGGCTCGTTGTGCAGCTGGTTGTCCCAGCCCTTGAATTT
CTCGTCGCCCAGCACTTCGTGCACGGCATTCTGCACCTGCTTGCCCTGTGCCCACGGGCC
AACTACGCCCAACGTCAGCTGGGTGGTCTGCAGGCGGTCGCCGCTGCGCGCATTGAAACC
GAAGTTTGCGATCAGTACGCCCGCGTAAGGGCGGTCGTCCTCGATCAGGTCCCTGCGGCT
GAAATCGGTCGGGGTGAAGATGCCCTGGCCGATGCTGAAGATCATGTTCTGCTGTTCGAA
CCTGCCCGGATGCAGGCCTTCCAGGTACTGGTTCACCCAGCGCGCCATGCGTGGAAGGCA
CGGGTCGTCGGTGTAATCGACCAGATTGGGCGAGACCAGGGTCAACAGCGCACCGTTGGT
ATAGCCCTGGTCCTGGTGGCGGCCGCCGAACAGGTCGTTGTCGACGCGGAAATTGACCTG
CGGCGGGTGATCGCGCATCGCGTCCGGGCCACATTGTTCGGCCGCCTGGGCGGCAAAGGG
GAGGGCAGAGGCCAGCAGGCCGGCCAGCCCGAGGGCTGCGACACTACGCATGGATGGAAT
GCTCATGGGGAAGGGGGCGGTTTTCTGTCGTTTTCTGCAACGCTACGGTACTCGTGCCCG
CGCGCCGGAACGAGCACGCTGGGATCACTTGTCTGTTCCGAAAACAACATTGTCCGGCGG
ACACAATTCGTTACCCGCGCACGCGCCGCAGGCCTGGCGTGAAGGCGACTGCAGGCCGCG
CGCACGATGCCCCGGTCAGTGAGGGGCCGAAAGAACCAGTCAGCTGCCGTTGGGCTCTCC
GCCCGCGCTGTTGGGCCAGCTGCAACGCAGCAGGCCGCCAGTGCTGTCTTTGACGTTGAT
GAATACTCTTGGGTTTGTTGCCCTGCGGCCCGATAATGGGGCCATGGAAATCAAGTCCGA
CAACCCCGACCACGGCTTCCAGTTCCCCGGCCAGTTCGAGCTCAGCGCCATGGGCCCGGC
CAACCGCGGCCTGGAGCATGAGCTTCCCCGTCTGCTGCTGGCTGCCGGCATCGATGTGGT
GAACGAACGCATCAGCTGGAAGCATTCGTCCAACGGCAAGTACGTGTCCGTGCGCATCGT
GTTCAAGGCCGAGAGCCGCGAGCAGTACGACCTGGCGCACCAGGCACTGCGCGACCACCC
GGAAGTGAAGTGGACGCTGTAGCCGACAGCTGCCCGGCCGAAGCCGCCCCGGAAGACCGC
GCGCCGCGTCCGGCGGTGGTCCGCGACCTCGGCCGCCAGGCGTACGAGCCGGTGTGGCGC
GCCATGCAGCGCTTCACCGACCAGCGCAGCGACGCCGACGCCGACGAACTGTGGGTAGTC
GAGCACGATCCGGTGTTCACCCTGGGCCAGGCCGGCAAGGATGAGCACGTGCTGGCGCCG
GGTGACATCCCCGTGCTGCACGTGGACCGTGGCGGCCAGGTGACCTATCACGGGCCCGGC
CAGATCGTGGTCTACCCGCTGTTGCGCCTGCCGCGGCTGGGCATCGGTGTGCGCGACTAC
GTGTGCCGCATCGAGCAGGCCCTCATCGATACCCTGGCCGAGTGGAACATCGGCGCCGAA
CGCCGCGAGGGCGCCCCGGGCGTCTACGTCGGTGGCGCCAAGATCGCTGCGCTTGGCATC
CGCGTGCGCCGCGGCTGCACCTTCCATGGCCTGGCCTTCAATGTGGCCATGGACCTGGAA
CCCTTCCACCGCATCAACCCCTGTGGCTATCAGGGGTTGCAGGTGACCTCGGTGGTAGAC
TTGGGCGGCCCCTCCGGGCTGGATGCCGTCAAGCCGGTGCTGCTGGACCACCTGGCCCGC
CAGTTCGGCCTGCTGCTGCAGCACACGCCGGAGCTGCCCGATCTTTCTGCGGCCGCCTGA
CCGCCCCCCGGAACTGCCATGACTGAAACCACCGCCCGTTCCATTCCCCTGCAGATCGTG
CAGGGCGACTCTCCGTCCGCCGCGCCGTTGCAGGCCGGGGTCAAGCAGCTGGGCGGTGAC
AAGATCAACCGTTCGCCGGTGCAGTTCGCCGACGCGCCGGTGCTGCGCAAGCCGTCCTGG
ATCCGCGTGCGCATTCCCTCGGGCAACGCCGTGCAGAACCTCAAGGCCAAGCTTCGCGAG
AACCGCCTGGTGACGGTGTGCGAGGAAGCCAGCTGCCCGAACATCCACGAATGCTTCGGC
CATGGCACCGCCACCTTCATGATCCTCGGCGAGGTCTGCACCCGCCGCTGCTCGTTCTGC
GACGTGGCCCATGGCCGCCCGAAGCCGCCGGATGCCAACGAACCGGCCAGCCTCGGCCAG
ACCGTGGCCGACATGGGCCTGAAGTACGTGGTGGTGACCAGCGTCGACCGCGATGACCTG
CGTGACGGCGGTGCCCAGCACTTCGTCGACTGCATCACCGCCATCCGCGAAAAGTCGCCG
GGTACCCGCATCGAAGTGCTGACCCCGGACTTCCGTGGCAAGGGCCGCATGGAGCGCGCG
CTGGAGATCCTGGCGCAGAACCCGCCGGATGTGTTCAACCACAACATCGAGACCGTGCCG
GACCTGTACCGCAACGTGCGCCCGGGTGCGGACTACCAGTGGTCGCTGAACCTGCTGAAG
AACTTCAAGGCACAGCACCCGGACGTGCCGACCAAGAGCGGCATCATGCTGGGCCTGGGC
GAAGACTTCGAACAGATCAAGGCCACGATGCGCGACCTGCGCGCGCACGATGTGGACATG
ATCACCATCGGCCAGTACCTGCAGCCGACCGCGCATCACCACCCGGTACTGAAGTACTGG
ACCCCCGAGGACTACAAGGCGCTGGAAGACTACGGCTACGCGCTGGGCTTCAGCCACGTG
GCGTCCGGCCCGATGGTGCGCTCGTCGTACCACGCTGACGTGCAGGCCAAGGGCGCCGGC
ATCTCCTGAGGTGGGTGCGGACCGTTGGTCCGCACGCCTCTGCCTGCCGTAGAGCCGAGC
CCATGCTCGGCTGCTTGCTGCCGGCCAGCCGAGCATGGGCTCGGCTCTGCATGCATTCAC
AATTTGCTACACCGGCCCGGCTAGGCTGGTTTTCCACCGAGCGCGGCCGGATGACAAACC
CGGCAACTTTCGGCACTGTCGTGGTGTCTGAACACCCTGCAGTCTCCCCCTTGGCAAGGC
GCCTTCGAGCACGTCAATGAAATTCAAAGCCCCCGCATTCCTGATGGCCCTGGCGCTGGT
CGCGCCGCTGGCGCTGGCGGCCAAGGCCGACTCGCCCGCATTGCCCGCGGCGGCCACCGC
CGATCAGGTGACCACCTCCAAGCTGGTGTACGGCCTGTTGTCCGACAGCCGCTACGCCTA
CCGCCCGCGCGCGCTGGACGAGGCCACCTCCAAGGACGTGTTCAAGCGCTACCTGGAGAC
CCTGGACGGCGGCAAGCAGTACTTCACCCAGGCCGACGTGGCGCGCTTCGCGCCGTTCGA
AGCCAACATCTCTTCGGCCATCCGTGGCGGCGAGCTGGAGCCGGCGTTCCAGGTGTTCGC
GGTCTACAAGCAGCGCGTCGGCGAGCGCGTGGCCTATGCGCGCAAGCTGCTCAAGCAGGA
GCCGGACTTCACCACCGACGAGCGCTTCGAATACGACCGCAAGAAGGTTCCGTGGGCGGC
CAGCAGTGCCGAACTGGATGAGCTGTGGCGCAAGTCGGTGAAGAACGACTGGCTGCGCCT
GAAGCTGGCCGGCAAGAAGCCGGACGACATCCGCAAGACGCTGGACAAGCGCTACGCGAC
GCTGGAGAAGTCGGTCAACGAGCTGAAGGGCGAAGACGTCTTCCAGTTCTTCATGAACGC
CTACACCAGCGCTGTCGATCCGCACACCGACTACTTCACCCCGCGCACCGCCGAGAACTT
CAACCAGGCGATGTCGCTGTCGCTGGAAGGCATCGGTGCGCAGCTGCAGCGGCAGGACGA
CATGGTGGTGATCCGCGAGATCATCGCCGGTGGTCCGGCCGCAGTGGACGGCACCCTGAA
GCCGGGGGACCGCATCGTCGGCGTTGGCCAGGGCAAGTCCGGCCTGGTCGAGGATGTGAT
CGGCTGGCGCATCGACGACGTCGTGGCCAAGATCCGCGGTGCCAAGGATACCCAGGTCAA
GCTGGAATTCATCCCGGCCGCCGAGGGCGTGGACGGCAAGCACCACACGCTGGTCCTGAC
CCGCCAGAAGGTGCGCCTGGCCGAACAGGCCGCCAAGGGCGAGACCATGAGCATCCCGGC
CGCCAACGGCGAACCGGCGCGCAGGATCGGCGTGATCAAGCTGCCGACCTTCTACCAGGA
CTTCGAAGGCCGTCGCCGCAATGCCGCTGACTACGCCTCGGCCACCCGCGACGTCGCCAA
GCTGCTGGCCGGCTTCAGGAACGACAAGCTGGATGGCGTGGTGCTGGACCTGCGCAACAA
CGGGGGCGGCTCGCTGGATGAAGCGATCGAACTGACCGGCCTGTTCATTGAACAGGGCCC
GGTGGTGCAGGTGCGCGAGTCCGGTGGCCGCGTTACCGTCAACAGCGACCGCAACCAGGG
CGTGGCGTGGGATGGCCCGCTGGCGGTGCTGATCAACCGCGGTTCGGCCTCGGCCTCGGA
GATCTTCGCCGGTGCCATCCAGGACTACGGCCGTGGCTTGGTGATCGGTGAAACCAGCTT
CGGCAAGGGCACCGTGCAGAACATCGTCGACCTCGATCGCTGGCCGAGCGGCGAGACCCA
GCGCTTCGGCCAGGTCAAGCTGACCATCGCCCAGTTCTTCCGCATCAGCGGCAGCAGCAC
CCAGCACAAGGGTGTGGTGCCGGACCTGGCCTTCCCGGCCAGCGTCGATGCCACCGAATT
CGGCGAAAGCACCTACGACAACGCCCTGCCGTGGACCCGCATCGCCGCCGTGCCGCACAC
CCAGTACGGCAACTTCGCGCCGCTGCTGCCGAAGCTGGAGACCCGCCACGACGCGCGCAT
CGCCACTGACAAGGAATTCCAGTGGTGGAACGAGGACGTGGAGCAGTTCCGCACCGAGGC
CGCGAAGAAGTACATCTCGCTCAACGAGGCGACCCGTCGTGCCGAGCGCGAGCGCCAGGA
CGCCCAGCGCAAGGAGCGCCAGGTGCAGCGCAAGGAACTGGGCCTGGCCCTGGACCCGCT
GGCCGACGACAGCAGCGACGATGGCCTGACCGGCAACGAGCGCGACATCGTCAAGGATGC
CGCCCGTGAGAAGGCCGCTGAAAAGCGTCCGGACCCGCTGCTGCGCGAGTCGGCCTCGAT
CCTCGCTGACGCGGTCAATCTGCTGGCCAATGACCGCCCGCTGTCGGCCCAGGTGCTGCC
GCAGTCCACCGGCGCGGGGCGCTGGGCGGACTGAGCCGGCCACGGCATGTGACACCTCAG
GGGCCGGCATTGCCGGCCCCTCGGCGTAAAAGGGGACGGAGGGAATTAAGTCGTTTGTGG
CACAAACGACTTAATTCCCTCCGTCCCCTTTTTCGTGCATGAACCGGGAGCAACGTGGGA
GGGTATGTCGACCCGCCGCACACGGGGGTGGGAATACCCTTGGTGCTTCCGTTCTCGCAG
GAGTACCCATGCGGGCCTCCCGTCTTTCCAGCGCCGCCGTGGCGCTCACCAGCGCCCTGA
TCCTCTCGGCCTGCGGTGGCCGTGCCGCCGACAGCACCGTGTTGCGCGAGTCCTTCGATT
CCGGCGATACCTTCTCGCGCACGGTCGATGGGCGCCCGGGCGAAGCCTGCGAAGCGGCGC
GCCGCACGCTGCTCAGCCAGGGCTATGCCATCGCCCGTTCCGACGATGCACAGGTGGAAG
GCAACAAGAACTTCCAGCCGCGCGAGGATGACCATGAGCAGCTGGTGCTGCGCATCTCCT
GCGCCCCGCGTGGCGGCCAGACGCTGGTGTTCGTCAGCGCAGTGCAGGATCGCTACGCGC
TGAAGAAGAGCCCGACCTCGGCCAGTGTCGGTGTGGGAGCGCTGGGTTCGGTATCGCTGC
CCTTCGGCAGCAACGACGACTCGCTGGTGAAGGTGGCCAGCAGCACGGTCACCGATGCCG
AGTTCTATCGTCGCTTCTTCCAGCGCCTGCAGCAGTACCTGCCGGCCGCGGCGGGCAAGC
CGTCGCCATCGCCGGCGGCAGCACCGGAGCCCGCACCCGCACCGGCGGTCACGGACCAGG
GCTGAGCGTGCGCGGCAGGTGGCTGATTGCAGCCCTGCTGCTGGCGCCCGCGTGGGTCGT
CGCAGCGCCATCCCCGGACTGTACGCAGGGCCTGCTGCAGCGGTTGGGGTGGCGCTTCGA
GGATGCCGGGCTGCGTGCACCGCAGGTACACAAGGGCCCGGTGTGTACGCGTTCCTCGCT
CGCCGCGGCACAGGCAGCGGGTGACCTGCGCGTACGCTGGCCGGCGGATCTGCCTGCAGG
CGAACGACAGGCACTGCTGCAGCAGCTGCTGGAAGACCCTGCCACGGTCTGCGCCTATGC
CTTCGAGCTGGGGGCGGCCACGCGGCGCGCGACCTCGGCATTGCAGGGCAATGCCACGTT
CCGTTTCTCCGGCCCGCAACTGGGCTGGATCGGCTTTGGTCTGCGCGGCGCGCCGGCACA
GGGCTGGCAGCGTACGCGCAGTTTCGGCCGTGGCTTCGTGCCCAGTGCGGGCAACAGCCA
TGCGCTGCAGGCGTTCTACAGCGGTGCCGTGCGCGCCGAGTGCGGTGTCGGCCGCCAGGT
CGCGCAGCTGGCCACCCAGCGCGAGCTGTATGGCGATGCTGCGTTCGATACGGAGTTCGC
AGCGGATGAACTGTCGATCGGCACCTTCCTCGCGCTGCACGCCACCGACAGCATCCTGCT
TGGCGCGCACGCGGGCGAGTTCTTCGCCGATGGCAAGGCGGTGCGCACCTCGGCGATGGG
GCGGCAGGCGTTCGTGGGTGTGCCCGGCTTCATCGAACATGTGTACGACAACGGTACGCT
GGATGACCTGAGCAACCAAGCCGAGAACTTCGTGGTCGTCACTGTGGGCGAGGGCGCTGC
GCAGGCCCTGGCGCAGCACGGCGGCCTGGCCTGGTACGACCAGCGCAATGCCGAACTCTG
GAAACTGGCGCAGGACATCCCGCGCATCGGCCAGCGCTACTTCGAGCGCCTGCTGTTCGA
GCGCGATCCGCAGTTGCGCGCACGGCTGGCGCCGCGCTACCACGACACGCTCGCGCGCAT
GGACCAGCTGCTGGACGATCCGTTCTACCAGCAGTTCGTGATCTATGTGCATCCACGCGG
TATACGTCCCATCGGCTACCACGTCGCCCGCCTGCTCGATCGCAACCCGCGAACCCCGTT
TTCAATCGACCTGGCGGTGCACAATCTGCATACCACGCTCTACCGGCGTTGGCGCGAGGC
GCAGCTGCGCCACTGCGCGGCTACCGGCAGGCCAGGCAGCCTGACCCTAGACCCCAACTG
AAGGTGAAACAATGGATATTGCAATGATCGGCCTCGGCCGCATGGGCGCCAACATGGCCC
AGCGCCTGCATCGCGGCGGCCACCGCGTGGTCGGCTACGACCCGGGCGAAGGCGCCCGCC
AGCGCGCCGCCGAGGCCGGCCTGGAGGTGGTTGATTCGCTGGCCGCCGCCGTGGCCGCGC
TGCCGGTGCCGCGCGTGGTGTGGCTGATGGTACCGGCCGGCGAAACCGTCGACCAGACGC
TGGGCCAGCTGACCCCGCACCTGGCCGAGGGTGACATCGTCATCGACGGCGGCAACTCCA
ACTACCAGGACTCGATCCGCCGCGCCAAGGCGCTGGCCGAGGATGATCTGGGCTACGTCG
ACTGCGGCACCAGCGGTGGCGTGTGGGGCCTGCAGGAAGGCTACAGCCTGATGGTCGGTG
GCGAAGCGTCGGTGGTGGAGCAGATCGCACCGTTGCTGCGCACGCTGGCCCCGGCCGAAG
ATCGTGGCTGGGGGCGCGTCGGCCCGTCCGGTGCCGGCCACTTCACCAAGATGGTCCACA
ACGGCATCGAGTACGGAATGATGCAGGCCTATGCCGAAGGCTTCGCGCTGATGGAGCGCA
AGCAGGAGATGGAACTGGACCTGGCGCAGGTGGCCGAGGTGTGGCGCCACGGCAGCGTGG
TGCGTTCGTGGCTGCTGGACCTGAGCACGGAAGCCCTCAAGCGCAATCCTTCGCTGGATG
GCATTGCCCCGTATGTGGAGGATTCCGGCGAAGGCCGCTGGACCGTGGCCGAAGCCATCG
CGCTGGATGTGCCGGCGCCGGTGATCACGCTGTCGCTGCTGGAACGCCTGCGCTCGCGCG
AATCGAATTCGTTCACCGACCGCCTGCTGTCGGCGATGCGCAATGAATTCGGTGGCCACG
CCATCAAGAAGTCGTAAGCACTGCGGTGGCGTCAGAGCCCTTCGGCGTTGCCGAAGGGAT
CCGGCCCCAGGCAGATCGGGGTCGGATCCCTTTCCGCGGGAACGGGCTCTGACCCCATGC
AGCCAATCGAGCATGGCTCGACTCTACAGAAGCCTGCTCCGATCGCTTCCACGTTGACGT
GTCGACCAAGGTCGACACCTACCGTCGGGCGCGGATAACTGTCGAAGGCGGGTGGGTCCG
CCATCTCACGGGTAGCCGTTTTTTGCCGTTGCTGTTGAGGTTGCCGGCCAGCGGCCGGCA
CTACCGTTTCTGCGGGTGCAGGGCGCAGCCCTGCCGATCACCCCAACGCGATCCGCCGCC
CTTCGCGCGCGCTGTCCATGCCGGCCTGCAGCAACCGCATCAGCTGCAGCGCCTGCACCG
GGCTGACCGTGGCTTCGCCCTCGCCGTGCATCGCCGCTGCGAACTGCGCATACAACCGGC
GATAGTCGCCGGGCAGGTTGTCGACGGTGCTGCGTTGCACGTTGTCTTCGGTATCGCAGC
GCACCAGCTCGCCATGCCGCGGATCGAGGCCCCAGCCTGGTGCGCCCGGCGCCACGCCGC
GGCGCAGCTGCGCCTCCTGCACGTCCAGGCCGTGCTTGATCCAGCTGGCGGCGCTGCCAT
GCACACTGAAGTGCGGCGTCTGCGCTGCCACCAGGGAACCGGCGTGGACGATCGCCCGAT
GCCGTGGGTAGTGCAGTATCGCGTGGAAGTAATCGATGCCGCCGCCACCTTCGCGCTGCA
CGGCCAGGTCGGCATCGATTGCCTCGGGCCAGCCGAACAGCACCAGCATCTGGTCCAGCA
GGTGCGGACCGAGGTCGTACCACAGGCCACTGCCGGGCCCGTCCTGTTCGCGCCAGCGGT
CGCGCACCTGCGGACGGTAACGGTCGAAGTGCGCGTGGCACTCGGCCACGTCGCCCAAGC
TGCCTTCGGCCAGCAGCGACTGCAGGGTGAGGAAGTCGGCATCGAAACGCCGGTTCTGGA
ACACGGTGGCGATGCGCCCGGCATCGCGTGCCGCAGCCAGCACCGTTTCCGCTTCGGCCA
CATCCAGCGCGAACGGCTTGTCGACCAGCACATGCTTGCCTGCCGCCAGTGCCGCGATGG
CCAGTGGCGCGTGCTGTTCGTTCGGCGTGGCGATCACTACGGCATCCACGGCCGGATCAT
CGAATACCTGCTGCGGCGTGGCACGCACGTGCACATCGCTGAACGTCCGCAGCAGGGTGT
CGCGTTGTGAACTGACGATGCTGTGCAGCGCCAGCCCGGGGCTGTGCTGGATCAGCGGTG
CATGGAAGACGCGGCCGGCGAAGCCGTAGCCGATCAGGGCCAGTTGCAGGTCGGGGCGCA
TGGCAGGGCTCCGGCAGTGGGAAGGGCAGGGTAAACGACGGGGACTGGCCGTCCAAAACT
GAACGGTTGCCATTGGAAACGTTTCGATTCACGGCGGCATGACCGCAACGCCACGCCTGC
TCTACGGTGGGTTGTCCAGACTGGCAGCACATTCCGAAGGAGTACGACACGATGAGCAAT
ACCACCCGCACGCTGATTGCTTCCGCCCTGACCCTGGGCCTGGCGCTGTCCTCCTCGGCC
GCATTCGCCAAGGACCCGGCCGCGAAGAGCCCGCCGACCAGCACCCATCCGACGACCCAT
GCCGATCGTCACGACTCCAATGAGCCGGTGACCGATACCTGGATCACCACCAAGGTGAAG
GCCGATCTGCTGGCCAGCAGCAACGTTCCGGGCACCGAGATCAAGGTGGAAACCGTGAAC
GGCGTGGTCAGCCTGAGCGGTGCCGTCGCTACGCAGGCGGAGAAGGACAAGGCGGTCAAC
ACCGCCAAGGGCATCAAGGGCGTGACCCGCGTCGATGCCGCCGCGCTTAAGGTCAGCGCC
GCTGCCAAGCGCTGAGCATCCACCGACCGTTGAACAGGGTGGGCGCCCCGAAGGGGGCGC
CCACTCGCGTATGGGGCCGGCTGCGGGGGCCCGTTCAGCCTGCCGCGCTTTGGACTCCAG
AGTTGTGATTGCCTGCGCTATATTGCCGGTTCCGCCGCAGCCGGGCTCGTCCCGGGTCCC
GCTCCGCGGCCGTGCTGACGAGGAACTATGGCGCTGGTTTTCAGTGACGACATCTGGGAC
CGCTGGCGGTTGCCGGCCCTGGCGCTGGCGGCTGCCGCGATCATCGTGGTGCCGTGGTTG
ACCCTGCGCAAACTGCAGCAGGACAGCGAAGAGGCGATGGCCTGGGTCAACCACACCCAG
TCCGTTGGTGTGGCGCTGCAACAGTTGCAGGCCGATGTGCGCGACGTCGAATCCGCCGCC
CTGACCCTGTCCAAGGGCGTGGATGCGCCCGGCCTGCGCGAGCGGATGGCCAAGGCCAAC
GATATCCCCGGGCGCCTGGCCGAACTGGGCCGGATGACGCGCGACAATCCCGATCAGCTG
ATCCGCATTGGTCGGATCGAATCGATGCTCGAAGGCCGCATGGCGCTTGCCCGCGAGCTG
GCCCGGTCCGAACCGAACTCCGACCAGCGTGAGCTGGTGCAGGACCTGAGCACGCGTTAT
CCGATCCGTGGCCTGGTGGAGGAGCTGCAGGCCAGCGAGCAGAATCTGCTGGCACTGCGC
GCCCAGCAGGCCGCGCGCCAGCGCAAGCAGACCGAACTGGTGTCGTGGAGTTCGCTGGCG
ATCCAGCTGGCCCTGCTCGGCCTGGTGCTGTGGCTGCTGCAGCGGCAGATCGGCCGCCGC
CTGCATGCGGAACGGCAATCGCTGCGCTCGGCCGCACGCGCGGCGTCGGTGCTGCAGACC
GTGCGCGAACCGATCGTGCTGCTCGACCGCGACCTGCGCGTGCAGCTGCACAACCCGGCG
TTCGCCGAACTGTATGACCTGCAGGACGAGCGCGCCGATGGCCTGCTGCTGGAAAACATC
GGCGACGGCGCCTGGCGGGATCCGGTGGTGCGCCAGCGCCTGGCCGATGTGCTGTCGCGT
GGCCGCGAACTCTGGGACTTCGAGCATGAGCAGCGTACCGCCGATGGCATGGTGCGCTAC
ATGCTGCTCAACGCACGGCGCATGCCGCTGCCCGACACCGATGACGAAGTGGTGCTGCTG
ACCATCAGCGACGTCACCATGCAGCGCGCAGTGCAGCTGCGCGTGGAAGAGCTGAACCGC
CAGCTGGAGGGCAAGGTCGCGCAGGTGTCCGAGGTCAACCGCGAGCTGGAAGCCTTCAGC
TACTCGGTTTCGCATGACCTGCGTGCGCCGCTTCGCCACGTGGCCGGATTCTCCGACAAG
CTGTCGCGCCACCTCGGCGACGCCGCCGATGACAAGAGCCGGCATTACCTGGAGGTGATC
TCCAGTTCGGCCCGGCGCATGGCGGCGCTGATCGACGACCTGCTGGTCTATTCGCGGCTG
GGCCGCGCGGCGATGCGCCAGCAGGCGGTGGACATGCAGTCGCTGGTGGCCGATACCCGC
GCCATGCTCGATGCCAACCTGCAGGCCGAGGCCGAGAACAGCGGCCATGCGCACCACGTG
GAGTGGAGCATCGCGCCGCTGCCGATCGTGGTGGGCGACGAGAACATGATCCGCCAGGTC
TGGCTGAACCTGCTCGGCAACGCGGTGAAGTACTCGGGCAACCGCGAGCCGGCGAGGATC
CGCGTGGACTACCAGCCGCAGCCCGATGGCGGCCATCAGTTCACGGTCAGCGACAATGGT
GCAGGCTTTGACATGGCCTACGCCGGCAAGCTGTTTGGTGTATTCCAGCGCCTGCACAAG
GCCAGCGACTACCCGGGTACCGGCATCGGCCTGGCCAGCGTGCGCCGCGTGCTGACCCGC
CATGGCGGCCGTATCTGGGCCGAGGCCGAACCGGACGTCGGCGCCACCTTCCACTTCTAC
CTGCCTCCCGCGATCGACGCGGACAAACAAGGGCCTTCTGCATGACCACTCTGCGCACCA
TTCTTCTCGCCGAAGACAGCCCGGCGGATGCCGAAATGGCGATCGATGCCCTGGAAGAGG
CGCGTCTGGCCAATCCCATCGTGCACGTCGAAGACGGCGTGGAAGTGATGGACTACCTGC
TGCGCCGCGGCGCCTTCGCCAATCGCGAGGAAGGCCTGCCGGCGGTGCTGCTGCTGGACA
TCAAGATGCCGCGCATGGATGGCCTGGAAGTGCTTCGGCAGATCCGCGAGCACGAAGAAC
TCAAGCGCCTGCCGGTGGTGATCCTGTCGTCCTCGCGCGAGGAAAGCGATCTGGCCCGCA
GCTGGGACATGGGCGTGAACGCCTACGTGGTCAAGCCGGTGGACGTGGACCAGTTCTTCG
GCGCGGTGCAGACCCTGGGCAAGTTCTGGGCGTTGATCAACCAGGCACCGGAACTCGAGT
GAGCCCATGCCCCTGACCGGTCCCGCCCTGGGGGCGCTGCGCATCCTGCTGGTGGAAGAC
TCACCAGAGGATGCCGAGCTGATGTCCGAACAGATGCTCGACGCGGGCCTGGACGCCCGC
TTCGAGCGTGTCGAGAGCGAGGCGGAACTGCGCCAGGCACTGGCTGCGTTCCAGCCGGAC
ATCGTGCTGTCCGACCTGAGCATGCCGGGGTTCTCCGGTGATGACGCGCTGCGCATCGTG
CGCGAGACCTCGCCGGACGTGCCCTTCATCTTCGTCTCCGGCACGATGGGTGAGGAGAAC
GCGGTGGCGGCGCTGCAGAAGGGCGCCAATGACTACATCATCAAGCATCTGCCGGCGCGC
CTGCCGTCGGCGGTGGCGCGTGCGATCCGCGATGCACGCAGCGCGGTGGAGCGTGCACGG
GTGGAAACCGAGCTGATGCGCGCGCAGCGCCTGGAAAGCCTGTCGCTGCTTGCTGCCGGC
CTCAGCCATGACCTGCGCAACATCCTGCAGCCATTGCTGATCATGCCGGACCTGCTGAAG
GCGCGCACCGAGGATCCGCAGCTGCACCACCTGGCCGATGTCATCGCCGAGTGCGGTCGC
CGTGGCCATGAGATGGCCGAATCGATGCTGTCGTTCGTGCGCGGTTCGCGCAAGCCGAGC
GAGCGCATCGAGATCGATGGCCTGTTCGATGCGGTTGCACTGCTGTTGCGCAGCAACGTG
CCCGATGCCGTGCGCCTGGAACTGCAGGTGCAGGACGAAGGCCTGGTGGTCGATGCCAAC
TACACCGAGCTGCAGCAGGTGATGTTGAACCTGGCGCTCAACGCGATCCAGGCGATGCCC
AACGGCGGTCGCCTGAGCCTGATCGCCAGCCATGCCGGCCAGCGCGATGGCGTGGACTGG
ATGCGGATCTGCGTGGCCGATGAAGGCATCGGCATGGATGCAGACACGCTGTCGCACCTG
TTCAATCCGTTCTTCACCACCAAGGCCGACGGCACCGGCCTGGGCCTGATTTCCTGCAAG
CGCATCGTCGAAGGTGCCGGCGGCAGCATCCATGTCAGCAGCCAGCCGGGGCAGGGCACC
TGCTTCGAACTGCACTTGCCGATGCACGAAGCCAGCGACGGTAGTGAGCCGATCGAGCAG
CTGGTGGCCCTGGGCAGTGGCCAGTCGATCCTGGTGGTCGATGGCGAGGCCACGCGCCTG
TCGTTGCTCGGCAATGCGCTGTCAAGCCAGGGATATCAGCTGCAGCTGGCCTCCGATGGC
CCGGCGGCGCTGCGCTGGATGCAGCAGGAGGCAATGCCGGCGCTGGTGATTGCCGACGCC
GGCTCGAAGTTGTTGCCGGCCAGCCAGCTGCTGGGCGAGATGGCCACGCTGGGCTATCGC
GGCCCGGCGCTGGTGCTGGAAGACGCAGCGGTGGAGGTGGCGGCCGATGCATTTCCCGCT
GGCGTGCAGGTGCACGTGCTGCGCAAGCCGCTGCAGATGCAGCAGGTGTTCCGCGCGGTG
TCCGAAGCGCTGGGCTGATGTCGCGGTAGTGCCGGCCGCTGGCCGGCATCCCTGTGTGGT
GGGATCAACGCGGTTGCCGGCCAGCGGCCGGCACTACCGTTCGGTAGGTTCCCAGGGGAA
GCGCGGCAGGGCGTCCACTGCCTGTTCCAGCCGCCGCGACCAGTTCTGGTGGATGTCCGC
ATACAGCGTGGAATCCGCACCCAGCCGCAGCTGCTGGCCGATGCGCAGTTCGCCGTCGCG
CAGCAGCGCCAGGTCGATCGGCAGGCCCACCGACAGGTTGGAACGGATGGTGGAGTCCAA
CGAGACGATCGCCGTGCGTGCGGCATCCTCCAGGCGCGTGGCCGGGCTGAGGATGCGGTC
GAGGATCGGCTTGCCGTACTTGGATTCACCGATCTGCAGGTAGGGCGTCTCCGGCGAGGC
GGCGATGGCGTTGCCGAGCGGATAGATCATGTACAGCCCGGGGCGCTCGCCGGCGATCTG
CCCGCCGAAGATCAGCGTGGCCTGGGTATTGACCCCATCGTGGCCATGTTCGCTGTGGTT
GGTGTGCACCTGGCTGTCCACCAGCAGCTGGCCGACGTACTCGGCGGCTTCGAACAGGTG
GGGCATGTCGCGCAGGTTGGGCACGCGCCGCTCTGCGGCGTCGCGGCCCAGACGCGACAC
CAGCAGCTGGGTGGTGGCCAGGTTGCCAGCCGCCATCAGCACGTAGGCTGCCTGGCCGGG
ATACTCGAACACGTGCAGCTTGCGATGCACGCGCACATCGTCCAGCGAGGCATTGGTCCG
GGTGTCGGCAGCGAAGACCAGGCCCTCGTCCACCTCGATTCCAACGCAATAGGTCATGTC
GGTGCCCTATCATGTGCATCCCGGATTGTAGGCAGGCCGCCGTGACGACGGCATGTCCAC
GCCCCCATTGCTGCCACCTGAACCGCATGACGACCGTGCTCCTGAGCCTGGGCAGCAATG
TCCAGCCCCGCCGCTACCTCCACGCCGCGGTGGCGGCCCTGCGCGAGCGCTTCGGCGCGC
TGCAGGTATCGCCGGCCTACCGTACCGCCGCGGTCGGCTTCGATGGCCCGGCCTTCCTCA
ACAATGCGGTGGCGATCGAGACCGATCTGCCGCTGCAGGAGCTGGACGACTGGCTGCACG
CGCTGGAAGACGCGCACGGTCGCGACCGCAGCGGGCCGCGCTTCTCCGACCGGACCCTGG
ACATCGACGTGGTGTTCTATGGCGACCTGGTGCTGGAAGGCCCGGGGCACCTGCGCATCC
CGCGGCCGGAGCTGAAGCACGCGTTCGTGCTGAAGCCGCTGGCCGACATCGCGCCGGGCT
TCATCGACCCGGTCAGCGGCCAGGACCTGGCCACGCTGTGGCGCGCGCACCCGCAGTTTG
GCGAGGCGTTCGAGGTGGTGGATCTGGAGTGACGGGGTCAGATCCCTTTTCCCGCCGGGA
AAAGGGATCTGACCCCGTTGTGGACCCCGGCAACCTTTCAGCTGACCGTACGCCCGCCGT
CCACGCGCAGGGTGTGGCCGGTGACGAAGCTGGCCTCGGCCACCAGCCAGTACACCGCCT
CGGCGATCTCCTCGACGGTGCCGATCCGCGCCAAAGGCGTGCGTGCCAGCAGCGCTTCGC
GGGCGAAATCATCCTTGCCCTGTTCCGGCCACAGGATCGCACCCGGCGCTACTGCATTGA
CCCGCACCTTTGGCGCCAGCTCCAGCGCCAGCGCGCGCGTTGCCATCTCCAGCGCGGCCT
TGGCCATGGTGTAGGCGATGTGGTCACGCATCGGGTCGGTGCCGTGCAGGTCGGTGAGGT
TGACGATGCAGCCCTGCTGGCGGCGCAGGTAGGGCGCCGCCGCCTGTGACAGCAGCAGCG
GCGCACGTGCATTGACCGCATACAGCGCGTCCATCGCCTCGGCGGTGACCTGGCCGAGCG
GGGTGGGGAAGAAGTTGGAGGCGTTGTTGACCAGCGCGTCCAGGCGGCCGAAGTGGGTGA
CGGCCTGTTCGACCAGATCGGCCAGGGCGTCGGCGTCACGCAGGTCGGCCTGCAGGGCCA
GCACGCTGCCCGGGCGCACGTTGTCGAAATCGAACGCAGCCTGCTGCAGCTCGGCGCTGG
AGGTGTTGGCGTGCAGCACCACCGACCAGCCACAGGCGTGGAACTGGCGGGCGATGGCCG
CACCGATCCGGCGCGCGCTGCCGGTGATCAGGACCACGGGGTGGGTATCGCTCATCGAGG
GTCCTCCAAGGCTCGGCTATCCTGTGCACCATTGTCACCGCATTCGAAGACGCCATGCAG
CCCACCTTCCCCCTGCCCGAAGCCGATGCCCTGGCCCACAGCGACCAGCTGGCCGCTGCC
CTGCGCGCCGAAATCCTTGCGCAGGGCGGGGCAATGCCGTTCTCCCGCTTCATGGAGCTG
TGCCTGTACACCCCCGGCTGGGGCTATTACAGCGCCGGCGCCAGCAAATTCGGCGGCAGT
GGCGACTTCACCACCGCGCCCGAGCTCGGCAGCCTGTTCGCCGGCAGCGTGGCCAACGCG
CTGGCGCCGGTGTTCGCCCAGCTGGGTACGCAGGCGCGGATGCTGGAACTGGGCGGTGGT
ACCGGCGCCTTCGCCGAAGCGGTGCTGCTGCGCCTGGCCGAGCTGGACGCGCTGCCGTCG
CGCTACGCCATCCTCGAACCCAGCGCCGACCTGCGCGAGCGCCAGCAGCAACGGCTGCAG
CAGAACCTGCCGGCCGAGCTGGCCGCACGCGTGGACTGGGTCGATCGCCCGTTCGAAGAG
GACTGGGAGGGCGTGGTGTTTGCCAACGAAGTGATCGACGCGCTGCCGACGCCGCGCTTC
CTAATCCGGGATGGCGAGGTCTACGAGGAAACCGTGGAACTGGACGCCGAAGGCAACTTC
ATCCGTGGTGCGCAGCCGGCCGACATCCTGCTCAACGGTGCGGTGCGCCACATCGAGCGC
TACCTGGAGCGCCCCTTCGCCGAGGGCTACCGTTCCGAGGTGCTGCCGCAGCTGCCGTAC
TGGTTGCAGGCGGTGGCGGGCGGCCTGCAGCGCGGTGCGATGCTGTTCATCGACTACGGT
TACAACCGTGGCGAGTTCTACCAGCACGACCGCGATGAGGGCACCGTACGCGCGTTCTAC
CGCCACCACGTGCACAACGACGTGCACCGCTGGCCGGGGCTGCAGGACATCACCGCGTCG
GTGGATTTCACCGCGATGGCCGAGGCCGGCATGCACGGCGGTTTCGAGCTGGCGGGCTAC
TGCAGCCAGGCCAGCTTCCTGCTCGGCAACGGCCTGGACCAGGTGCTGTCGCTGGCCGAG
GAGCGCACCGATGAAGTCGGCCGTATCCAGCTGCGCGACCAGGTGAAGAAGCTGACCCTG
CCGACCGAGATGGGGGAGCGCTTCCAGGCGATCGGCCTGCAGCGCGGCGTCGACTTCGAG
CCCGCCTTCGAGCTGGGTGACCTGAGCTGGCGCCTGTGAGCGATGCGCTGCCGCTGATCA
AGCCGCTGCGGCGGCCGCGGCTGTGGACCGCACTGTGGTTCAGCGCGGTGTTGCTGGTGA
TCGTGGTCTGCCTGATCCCACCGCCACCGATTCCGTTGCCGGAAAACGGCGACAAGGGTG
AGCACTTCCTCGCCTATTTCATCCTGGCTGGCAGCGCGGTACAGCTGTTCCGGCGCGGAC
GTCCGCTGCTGTGGGTGGGCGTGGGCCTGGTGCTGATGGGGATCGGCATCGAGTTCGCGC
AGGGGGCATTGACCGATGACCGCATGGCCGATCCGATGGACGCGCTGGCCAACACGATCG
GCGTGCTGGCCGGCCTGGCTACGGCACTGACCCCGCTGCGCGATCTGCTGCTGCGCTGGC
GCGGGTAAAGTTCCTGTAGAGCCGAGCCCATGCTCGGCTTCCTCCCAAAGGCAGCCGAGC
ATGGGCTCGGCTCTACAGTAGATCCACGCCATGCGTGGATCGATTGCGCCAGGACAGGCT
TGGGGTCACTTCCCCAGCGTGACCTCATCCAGCACCCACATCGCCGGGCGCGTGTCGCCG
GTGAAGTTGATGCACAGGTCACCGGTGCCCTGGGAGCCCTTCGGCAGCGTCGCACGCAGC
GTCACGAAGCCATCGGCATCCGGCGTGGCCGGCAGCGGCACTTCGGCCAGCACCTTGCCG
CTGCAGTCGCCGCGACGCACCAGCATCTCGCCATGCGCACGCTTGGCCTTCTCGAAGCGA
CGCTTGGGCTCGTCGTGGGCCAGCTGGAAGTAGTACGGAATACGCCCCGCGCGGACTTCC
ACGCTGCCGATGCCGTCCAGCTGTGCCTGTGGCCAGCGCCAGCATGGCTGGAAGATGTCC
ACGTTGAACACTGCGCGGTTTCCCTCGCGCGGGCCATCGTCTTCCAGGCGCAGCACCAGC
CCCTTCTTGCCTACGCAGCTGAGCAGTTCGTCACTGCGGCGGCTGAGCAGCGATTGCGCA
CTGAAGTCCGCGACCGTCGGCTTCGCCGCCAGCATCTGGCCCTGGTAGAACGCGGCGGCC
TGCACCGTGGTCGGCAGCGTACTGGTCAGCGGCTGCTGGTACAGCGGCGACTGCGCCGTC
ACCGGCTGGCCATCGGTGCTGTAGCGCACCTCATAGCCCAGCGGGTTGGCCAGCGACACG
GTCACCGTGTTGGCGGCGCGGTTGTCGGTGTAGTCCACGCCCACTTCGAACGGGGTCTGC
GCGTAGGCCAGGCCCCAGGCGCGGTAGCGTTGCAGCTGCGCGGGCAGGCGCGCGAGGAAA
TCGCGGAAGTCGCGATGCTCCGGCCTGCTCCAGCCGGTCTCGGCCACCGCGGCCAGGCGC
GGGAACAGGTTGTGCTGCAGGCGCGCATAGGTGCGCGTGTGTTCGGTGAACATGTTGGCC
TGCAGGCCGAGGATGTGCCCGCGCTTGTCAGCGGCCAGCTCGGCCGGCACGGGCTCGAAG
TTGTACAGCTTGCCGAGGTTGACCTGGGCCGGGCGGCCCGGCGGTTCGTTCGGCGAGGCC
GTCTGCAGGTAATCCAGATAGAGGTAGCCCACGGGCGACATGACCACGTCATGGCCAGCA
CTGGCCGCGGCCAGGCCACCTTCGGTGCCCTGCCAGGACATCACCGTGGCCTGCGGCGGC
AGCCCGCCTTCGAGGATTTCATCCCAGCCGATCAGGCGCCGGTCGTGCTCCTCCAGGAAG
GTCTCCAGGCGCTTGATGATGTGGCTCTGCATGGCCATTTCATCCTTGATGCCCAGCGCA
CGCATGCGCTGCTGGACCTGCCTGGAGGCTTCCCACTGGTCCTTGACCGCCTCGTCGCCG
CCGACGTGCACGTACTTGGCCGGGAACAGTTCGATCACTTCCTCCAGTACGTTCTCGAGG
AAGGTGACAGTACTGTCTTCCACGTTGAACAGGTTCGGGAACACGCCCCATTCGCTGAGC
GGCTTCAGCGGGGTATTGATCGAACCCAGTTCCGGGTACGCGGCAATCGCCGCGGTCGCG
TGCCCCGGCACATCGATTTCCGGAATCACCTGGATATGCAGCTTCGCGGCATAGGCAATC
ACTTCGCGGATCTGGTCCTGCGTGTAGAAGCCGCAATACGGATGCTCCTTGCCAGTGCCC
GGATCGGTGCCACCGTCGCCGGCCGGCAGGCGGCAGCTGCCCACTCCGGTCAGCTTCGGA
TAGCGCTTGATCTCCATGCGCCAACCCTGGTCATCGGTCAGGTGCCAATGGAAGGTGTTG
AGCTTGTGCGCGGCCATTGCGTCGAGCACGCGCTTGATCTCGTCCAGGCTCTGGAAATGC
CGCGCCGAGTCGAGCATGAAACCGCGCCAGCTGAAGCGTGGCGCGTCCTGGATCTGCACC
GCTGGCAGCACGCCGTTGCTGCCGCCGGTGGCGAGCTGGGCGAGGGTGGTTGCGCCGTAG
AACAGGCCGGTTTCGTTGCCGGCCTGTACCACTACGCCCTGTGCGGTGCTTTCCAGCGTG
TAGCCCTCGCCGCTGTCGCGGAAGGTGGGCACGATCTGGAAGCGGATGCCACCGGTCCTG
GCCGCCGCCTTGCCCTTGGCCAGCCCCAGGCGCGGGCCGCCACTGCGCGCCAGCAGGTCG
GCGAACTGGCTGGCGACGCGCTGTGCGGCCTCGCCTTCGGCCTGCAGCACGGTATCGGCG
CGCACGGTGATGCCGCTGCCCTGGCCAGGCTGCACATTGCTGGGGGCGGGAATCAGCATC
AGGCTGCCGGCACGCAGCTGCGGGCCGGGTGCCTCAGCGGCCGGCATGGGGTCGGCGGCA
AGTGCCGGCAGTGCCGGCAACAGGGCGAGCAGGCTGCCCAGCAGCACTGCGCTGCGCATC
CGGGCGCGGGAAGGCTTGACCATCGGTACGACTCCTTGGAACGGTGCGATGAACGCTATA
CATGAAAAACGCCGGGCCCGGAATGACCCAGGCCCGGCGTGCGTGCACGACTCGGCGATG
TTGCCGCCGCTGGATCAGTACTTGAAGCGGAAGTTGAGGTAGTACTGGCGACCGTTGCTG
TAGAACGAGGTCGGGATGGCCGCGGTCTGGTAGTACTTGTAGGTCGGGTTGTTGAGGTTC
AGGCCATCCAGGGTGATGCTCAGCCAGTCGGTGGCCTTGTAGCTCAGCGACGCCGACAGC
GTGCCGAAGTCATCCTGGTAGTACGGATTGGTGCCCGACAGGCTGATCAGGAACGAGGAA
CGGCGGGTATAGCTGACGCGGGCGCCAAAGCGCTCGTTCTCGAAGTAGGCACCCACGTTG
TAGGTGTTCTTCGAGGTGCCCAGCAGGTTGTGCGAGCCGTCCGACCAGGTGTGCGAGGTG
GTGCCGTTGGCGTAGGTGTAATTGGCATTGACGCCGAAGTACTCGCCGATCGGCTGTTCG
TAGGCCACTTCCACGCCGGTGACCTTGCCGTCGGCATTGATCGGGGTGGAGATCTGGTAG
GTCTCAAGCTGGTTGGTCAGTTCGCTGTACAGCTGGCGCGAGACCACGTCGAAGGCGATG
TAGTCCTTCAGGTCCATGTGGTACGCGCCCACCGACAGCAGGCCGCGCGGCATGAAGTAC
CACTCCAGGTTGGCGTCCAGGTTGGTCGACAGGGTCGGCTTGAGGTTCGGATTGCCACCG
CCGCCGGTGCGGTTCAGGTCCGAACCGTACGAGGAGGCACCCAGTGCCGAGTAGTCCGGC
AGGGTCTGGGTCTGCGAGGCGGCGACGCGCAGCACCAGCGAGTCGTCCAGGTCGAACTTG
ATGTTGGCGCTGGGCAATACGCGGTTGCGCTTGTTCTGGAAGGCCAGGCGCTCCCACATG
CCGAACAGGCTGCTGACATCGGCATCGGCGGCCTTGCTGACGGCGTTGTAGGTGTCGATG
TCCTGCTTGATGTTGACGTAGCGCAGGCCGACGTTGCCGCTCCACCAGTCGCCGCGGAAG
TTGGCCTGCACGTAGCCGGCGAAGTTCTTTTCCTTCACCTTCCACTCGGCGCCATAGTTG
TGGCGACCGGTCGGGCCATCATTGCCGGCCAGCCAGGTGGAGTTGTTGGTCACCGCGTCC
TTCAGCGCGCCCGGGGTGAAGTACCAGAGGTTGCGCGGGAAGGTGCCGCCGATGTCACCG
GCAAAGCCGCTGGGATAGTTGGCCGTCGCACCGTTCTTCAGCGCGCTCCAGATGTCACCC
GGGGTTGCACCTTCCGGCGACAGCGCTTCGCGCTTGTGGTCGGCGAAACGCAGGCCGAAG
TCGATCGAGCTCAGCACGCCGCCATCGTTGAAGTACTGGTTGAAATCGAGCGTGGCCCAC
TTCTCCTTGTCTTCAGCGGTGACCTGCTGGTTGCCCCAGGTGCCGAAGCTGGTCACGCCG
TTGGGCGAGATGTCGCCGCCGACGTTCCAGTCGATCGGCGAGCCATTGCCGTGGGTAGCC
CAGCTGGCGCCGCCGCCGTTGGCCAGGGTGACCTCGGCGATGTACTGGCGCGGCGTCTCG
CCGGTACCCTTGGTGCTGCCGGCCTGGAACTTGGCGGTCAGGCTGTCGCTGATCTGCCAG
TCGGCATCGAAGGTGACATAGCTCGACTTGGCCTTCGACTCGCGGTAGATCATGTCGTAC
ACCGCATAGTCGGTGCCGGGCACGCCCTTGTAGTTGGCGTTGGTCAGCACGCCGTCCTTG
ACCACATAGCCCGGATCCGGCGCCTGCGACTTGGCGAAGCTGTTGCCGAACATCATGAAG
TTGCGGTTGTAGTTGTTCGCCTTAAGCTCGGAGCTGAAACCATTGAGGCCGAGGGTGAGG
CTGTCGCTCGGCTTGAACTGCAGCGAGACCAGGCCGCCCTTGCGCTCGCGGGTCTGTTCG
AACAGGGTCGAACCCAGCAGGCCCGGAACGTTGACGCCGATCAGGTCCGGATTGGTCTTG
GCGACCGGATCGTTTGCGCCGATCTTGAAGAAGCCACCCGGGATTTCCTGCGCTTCACGG
CGCAGTTCGCGCTTCTGGCTGAAGCCCTGCACCATCACGCCGAAGGTGCCTTCGTCGTTC
TTGTAGTTGAACAGCGCCGAATATTGCGGGTCGTTCGACTTGGCCTGGTCCGAGCGCACC
AGGCCGATCGAGCCTTCCGCGGTGAACGGCTTGGAGAATTCCAGTGGCTTGCGGGTGATG
ATGTTGACGGTACCGGTGGTGCCGCCGTCCTGCAGCTTGGCCTGCGAGGACTTGTTCACT
TCCACCGAGCTGACCAGTTCGGACGGCAGCAGCGAGTAGCTGACGCTGCGGCCGACGTTG
TTGCCCTGGCTGAGCACGAACCAGTCGGCCGAACCGACGGTGTGGCCGTTGATCAGGGTC
TGGGTCAGGCTCGGGCTGGTGCCGCGCAGGCTGACACGGTCGGCTTCGTCGAAACCGCCT
TCATCGGCGCTGGACGAGCTGATGTTGACGCCCGGCAGGCGCTGCAGGGTGTCGGCGACG
TTGTGCGCCGGCAGCTTGCCCACGTCCTCGGCGGTGACCACTTCCACGCGCGCATTGGCT
TCGCGCTTGGTGTCCAGCGATTTTTCCATCGAACCACGGATGCCGGTAACGGTCACGGTG
TCCAGGTCGGTGGCGGTCGGGGCAGCCTGCTGCGCGTGCGCACTGAAGGCGATGCAGCTG
ACGATGGCGGCCGAAAGCAGGGTCTTGCGGGTATTCATGATGTCTCTCCTCATCACTCGA
TTGGATGCCGGCGGCGGTGTTCGATAACGGTTGCGATGACATGCGCGGGGCGGCGGCGAA
GTCCCGTGCGTTGGCGTGCCACGTACTGCGTGCTGCGATTGCGTTGAAGCCTGTTGCGGT
GTCAGGCGGCCGACTGCTGCTGCAGGTACCAGCTGGCAGCACCGACCACGCCCAGCTGGC
CGTGTTCGACGACCTTCACCGGGATGCGTGCCAGTGCTTCGCCCATCGGCCCCTTCTGCA
GGTAGCGTTCGACGAAGGTGCTGGCGTGCAGGTATTCGCGGATCTGCGGCAGGATGCCGC
CGGCCAGGTAGACGCCACCGTGGGCACCATAGAACAGGGCCATGTCGCCGATGGTGCTGC
CGAGCAGGCCGCAGAACACATCCAGCGCCTGGCGCGCGTGCGCATCGGTGTCGGCCATGG
CGGCGGCGGTGACCGCATCGGGGCTGGCCAGCGTCGGTGCCTGCCCCTGCAGCGCGCACA
CCGCGCGGTACAGGTTCATCAGGCCCGGGCCGGAGATCGCATGCTCGATCGACACGTGCG
CGCGGTCGCGCTGCATGTGGCGGACGATGGCCATTTCCAGTTCGGTGCTTGCGGCCAGGG
TCGGCTGGCCGGCTTCCGTCGGCAGCACCACCGGGCCGTGCGCAGTGGGGATCCATAGCG
CGGCGCCGAGGCCGGTGCCGGGACCGACCACCAGGGTCGGGCCACGCGCAGCGGTGTCCG
GCCCGCACAGGTGCAGCACGCCACTGGCGTCCACCTGCGCGGCGGCATAGGCCACCGCTT
CGAAGTCATTGACGATGTAGACCCGCTGCAGGCCGACATCGGCCTCCACCTGGCGTGCCG
ACAGCGGCCACGGCAGGTTGGCGGTGATCACCGTGCCGTCCTCGCGGGCGTAGCCGGCGC
TGGCGACCACACAATGCGTGGGCCGCGGGCCTTCGCCGAGGAAGTCGGACAGGATCGCGC
TGAGGCCGGCATGGTCGGCGTTGCGGTACTTGCGGTATTCCAGCACCTGCACCGGATGGG
CGGTGTCACCGCTGGCCTGGACCCGGGCCACGCGCACATGGGTGCCACCGACGTCCGCGG
CCAGGAACGAGGGCGCGACGCGGGACAGGACATGCGACGGGGCGGGGTGGCTGGCGGTCA
CGCGGGCTCCTGCTGCAGGTGGGGCTGGCCCCGGGATCGGGGGCAGCGATTGGGGCGGAG
TCTGTAACCGCGCTGACAACGATGTCAACGAGTTCGTGACACTTTCGTTGTTGCGCCGCA
ACGAATGCGCCACGTGGTAAACGTTTACATGGCGTGAATGCGGGATTCACGCGGGAACCG
TTGTGCCATGGGGCTCAAGCCGCTCAGCGCATTCAGCGTGATGCACGACGACTGCCTTGC
GCAGTGCAACATGAGGCGCAGGGGGCGTCGGACGGAAGTTGACAAACCGCCGTTGTCCAT
CGAAAGAATGTGACAACGTTGTTCCCAGCCACTCTCCGACGCCGCGTTCTGCGGCCGTCG
CCGCAGGAGCCCTCCTGATGTCCGCCGTCCCCGCTGCAAGCGCGCGCCCGAACGTGGCCA
CCTCCATCGCCATCGTCGGCGTGCTGTTCTTCCTGATCGGCTTCTTCACCTGGCTCAACG
GCCCGTTGATCACCTTCGTCAAGCTCGCCTTCGAGCTCAGCGAGGTCGGCGCCTTCCTGG
TGCTGATGGTGTTCTACCTGTCCTACTTCTTCCTGGCGCTGCCCTCGTCGTGGATCCTGC
GCCGTACCGGCATGAAGAAGGGCCTGAGCCTGAGCCTGCTGGTGATGGCCGGTGGCGCGG
CACTGTTCGGCGAATTCGCCACCCAGCGCTGGTACCCCGGCGCACTGGGCGGCCTGTTCG
TGATTGGCAGCGGCCTGGCCCTGCTGCAGACGGCCATCAACCCGTACATCTCGATCCTTG
GGCCGATCGAAACGGCGGCGCGGCGCATCGCGTTGATGGGCATCTGCAACAAGATCGCCG
GCATCCTGGCGCCGATCCTGATCGGCACGGTGGTGCTGCATGGCATTGGCGATCTGGACG
TGCAGGTGCAGGCGGCCGATGCCGCGACCAAAGCCGTGCTGCTGAACCAGTTCGCCGCCA
AGATCCATGCCCCGTACCTGGCCATGGCGGCGCTGCTGGTGGTGTTGGCGGTGGCGATCC
TGTTCTCGCCGCTGCCGGAAATCAAATCGTCCGAAGCCAACGCTACGCCGGTGGCCGCCG
GTGCGGTCGAGCGCCGCAGCATCTTCCAGTTCCCGCACCTGTGGCTGGGCGTGCTGTGCC
TGTTCGTGTACGTGGGCGTGGAAGTGATGGCCGGTGATGCCATCGGCACCTACGGCCATG
GCTTCAACCTGCCGCTGGACGAGACCAAGATGTTCACCGCCTTCACCCTGGGCGCGATGC
TGGTCGGTTACGTGGTCGGCCTGCTGGTGATTCCGCGGGTGGTGTCGCAGTCGCGCTACC
TGACCATTTCGGCGGTGCTGGGCGTGGTGTTCTGCCTGGGCGCGTGGGCAACGCACGGCT
ATGTGTCGGTGGCCTTCGTGGCCCTGCTGGGCTTTGCCAACGCCATGATGTGGCCGGCCA
TCTTCCCGCTGGCCATCCGCGGCCTGGGGCGCTTCACCGAAACCGGTTCGGCCCTGCTGG
TGATGGGCATCGCCGGTGGCGCGATCATTCCGCAGCTGTTCGCCCTGCTCAAGCAGCACA
TCGATTTCCAGCTGACCTTCGTGCTGCTGATGGTGCCCTGCTACCTGTACATCCTGTTCT
ATTCGGTGGTGGGCCACCGCGTGGGCCTGCCGCAGGACCGGAGCTGATCGGCGATGATGG
ACGGCAGCCAACCCCAGGAAAAACCGATGCGCAGAGCGACCATCAAGGACGTTGCCGAAA
AGGCCAAGGTCTCGCTGAAGACGGTATCGCGGGTGATCAACAACGAGCCCTCGGTGATGC
AGGCCACCCGCGCGCGGGTGCTGCGTGCCATCGCCGAGCTCGATTACGAACCCGATCCGT
CCGCGCGCAACCTGCGCAGCGGCACCACCTTCGTGATCGGGCTGGTCTACGACAACCCGA
ACCCGTACCACATCATCGGCGTGCAGAACGGCGTGCTCGCCGCCTGCCGCGAGACCGGGT
TCGGCCTGCAGATCCATCCCTGCGATTCCAGTTCGCCGCTGCTGGCCGATGAACTGGCTG
ACTGGGTGCAGCGTTCGCGCCTGGCCGGGCTGGTGCTGACCGCACCGATGTCCGAGCGCC
GCGACCTGATCCAGGCGCTGACCGCGCGTGGCATCAAGCTGGTGCGCATCATTGCGGCCA
CCGAAGATCCGGCCGACGGTGCCTGCGTGTTCGTCGACGACCGCGAGGCCGCCTACGAGA
TCACCGAACACCTGATCCAGCTGGGGCACCAGCGCATCGGCTTCCTCTGGGGCGGCAGCT
CGCACCGCTCCTCGGGCGAACGCTATGCCGGCTATGAGGCCGCGTTGAAGGACTACGGCA
TGACCGTGGACAAGCACCTGGTGGTGCAGGGCGACTACACCTTCGACGACGGTTTCCGTG
GCGCGCGCCGCCTGCTGGCGCTGCGCGAACCGCCTACCGCCATCTTCGGTTCCAACGACG
AAATCGCTGCCGGCGTGCTGGCCGCCGCCAAGTCGGCCGGCATGAACGTGCCCTACGACC
TGTCCATTGCCGGTTTCGAGGACAGCCCGTTCTCGCGCCAGTCGTGGCCGCCGCTGACCA
CCGCCAAGCAGGCCACCGAAGACATCGCCCGCCATGCCGCGCGCCTGCTGATCGCGCAGC
TGCGCAGCGACGCCTACGACGATGCGCCGGCACCGCTGCACAACCAGGGCTTCGTGCCGC
AGCTGGTGGTGCGCGGTTCGACCGCGCCGATGCGCCCGGCCGGCGCACGCCCCCTTCCTT
CCGATCCTGCCTGAGCCTGCCATGTCGCTGTCAGACCCCACCGCTACCCTGATGTTCGCC
GAGGCCGCTGAAGCGGCCGACGTGGTCGCGCGCCAGTTCTCGCGCAACCACGCCACCCTG
GAAACCCTGGCCGCCAGCCTGCGTGCCGCGCCGCCGCCGTTCGTGGTTACCTGTGCACGC
GGCAGCTCCGACCACGCCGCCACCTATGGCAAGTACCTGCTGGAAACCCAGCTGGGGCTG
GTGGTCGCGTCGGCCTCGCCATCGGTGGGCTCGGTCTACGCCGCACCATTGCAGCTGCGC
GGCGCACTGTTCATCGTCATCTCGCAGTCGGGCAAGAGCCCGGACCTGCTGCGCAACGCC
GAGGCGGCCAAGGCCGCCGGCGCGCGCGTGATCGCGCTGGTCAACGTCGAGGATTCACCG
CTGGCGCAGTTGGCCGACACGGTCATCCCGCTGCATGCCGGCCCCGAGAAGAGCGTTGCA
GCGACCAAGAGCTACCTGGCCTCGCTGGCCGCATTGCTGCAGCTGGCCGCGTACTGGAAG
CAGGACAGCAGCCTGCGTGCGGCGCTGGACCTGCTGCCGGACGCGATGCGTGAAGCCTGG
CAGTGCGACTGGAGCGCGGTGACCGAGGGCCTGGTCGAGGCCACCAACCTGTTCGTGCTC
GGCCGCGGCCTGGGCCTGGGTGCGGCGCAGGAAGCGGCGCTGAAGTTCAAGGAAACCTGC
AGCCTGCACGCCGAAGCCTACAGCTCGGCTGAAGTGAAGCACGGCCCGATGGCGCTGGTC
GGCCGTGGCTTCCCGGTGCTGGCCTTCGCCCAGCCGGACGAGACCGGCGCCGGTACCCGT
GCAGTGGTCGATGAATTCACCGCACGTGGTGCGCAGGTGTGGATGGCCGGTGCCGGCGGC
AACCTGCCGGTGGCGGCCGCGCCGCATCCGCTGTGCGCACCGCTATTGACCGTGCAGAGC
TTCTATCGCGCCATCAATGCGCTGGCGCTGCGCCGTGGCTTCAACCCGGACCTGCCGCCG
CATCTGAACAAGGTTACGGAGACGGTGTGATGGCGACGGTGCTGCGCAATGCCCGCATCC
TGGCCGGCGATGAGTTCCGCGACGACCTGGCGGTGGTGATCGAGGACGGTCGCATCAGCG
CGCTGCTGCCCGATGCCGCGCCGCAGCTGGGCCACGCGGCCGAGCAGGTGGACCTGGGGG
GCGGCTGGCTGCTGCCCGGCTTCATCGATGTGCAGGTCAATGGCGGCGGCGGCGCGCTGT
TCAACAACACGCCGGACGTGGCGACACTGCGCACCATCGCGCAGGCGCACCGCCGCTTCG
GTACCACCGCGATGCTGCCGACGCTGATCAGCGATGACGTGGCGGTGATGCGCGAAGCCA
TCGGTGCAATGCGCGAGGCCATCACGCAGGGCGTGCCGGGCGTGATCGGCATCCATCTGG
AGGGGCCGTACATCGCGCCGGCGCGCAAGGGCACGCACGATGCCAGCAAGTTCCGCGTGC
CGGACGAAGCGGAGATTGCGCTGGCCGCATCGCTGGATAACGGCGTGACCCTGCTGACGC
TGGCGCCGGAGCGCGTGCCGCTGGAGACCATCCGTGCGCTGGTCGAGCGCGGCGTGATCG
TCGCTGCTGGGCACACTGCAGGCACCTACGAAGAGATCCGCGCCGGCCTGGATGCCGGCG
TGCGCGGCTTCACCCATCTGTACAACGCGATGTCGCCGCTGCAGGGGCGTGAGCCCGGCG
CGGTGGGCGCTGCGCTGGAAGATCGCGACAGCTGGATCGGCATCATCGTCGATGGCGTGC
ATGTGCACCCGGCCAGCCTGCGCGTGGCGTTGGCGGCCAAGCCGTGCGGTCGCCTGCTGC
TGGTGACCGATGCGATGCCGCCGGTTGGAGCCGACGATCCCAGCTACGTGCTGTATGGCG
AAACCATCACCGCCATCGATGGCGTGGTGCGCAATGCCGCCGGTTCGTTGGCCGGCTCGG
CGCTGGACATGGCCACCGCCGTGCGCAATACCGTGCAGCTGCTCGGCCAACCGCTGGCCG
AAGCGGCGCGCATGGCGTCGACCTATCCGGCGCAGTTCCTCAACGTCGACGACCGCCTTG
GCCACATCGCCGAGGGCTACCAGGCCGACCTGGTGCTGCTGGACGACGCCCTGCAGGTCC
GTGGTACCTGGATTGCCGGACAGTACGAGGCCGCCTGATGAACAGTACGCCGCCACGCCG
TCTGGGCTCGATCGATGCCCTGCGCGGCATCACCGTGGCGGCGATGCTGCTGGTCAACAA
TCCGGGCGACTGGAGTGCGGTGTTCGCGCCGCTGCGTCACTCGGAATGGCATGGCTGCAC
GCCCACCGACCTGGTGTTCCCGTTCTTCCTGTTCCTGGTGGGTGTGTCGATGGCCTTCAG
CGTGGCACCGCGCGCGCTGGATGCCGCTGCACGGCCAGCATTGGCGCGCGGGGTGCTGGA
GCGTGCACTGCGCATCCTGCTCGCCGGCGCGTTGCTGCACCTGTTGATCTGGTGGGCGCT
GCACACCCATCACTTCCGCATCTGGGGCGTGCTGCAGCGGATTGCGGTATGCGCAGCGTT
GGTGGGTGTTCTGGCGGTGTATGCGCGGCCGCGCGTGCAGGTGGGCGTGCTGGTCACGCT
GCTGGTGGGCTACACCGTGCTGCTGCTGGGCATCGGTGATCTGGCGCCATGGACCAACCC
GGCCAGCCGCCTGGACACCACGCTGTTCGCACCGTGGATCTACCAGTGGCACGCCGATAC
CGGACTGGGCCATGACCCGGAAGGATTGCTGAGCACGCTGGGTGCGCTGGCCAGTACCGT
GCTCGGCCTGATTGCCGGTGGCCTGCTGCGCAACGGTCGTGCGGCGGCATTGGCTGGCCT
GGGTGTGGCAACCGCCGTGCTGGGGCTGCTGCTGGCCACGGTGCTGCCGTTGAACAAGCA
GCTGTGGACGCCCAGCTACGCGCTGTGGACCGGGGGCCTTGCCGCGCTGGCACTGTGGCT
GAGCCACGTGCTGATCGACCAGAAGGGATGGCCCGCACTGGGCCGGCGCTTCGGGGTCAA
TGCAATTACCGCCTATCTTGGCGCATCGGTGATGTCGGTGGCGCTGATGGCGACCGGCGC
GTGGGGCTGGATCTGGCAGCAACTGGCCGCCGCGATGCCGCACGCGCTCGAGCTGGCGTC
GATGCTGCAGGCGCTGGCGTTCGTCGCGCTGTGGTGGGGCGTGGCGTGGTGGCTGGACCG
GCGGAAGATCTATCTGAAGATCTGACGGCTCCGGGTCGGATCCCTTTCCGCAGGAAAGGG
CTCTGACCCAACCCGGGAGGCCACCTCCTCCAGGCATGGGCATGACCCCGCAAAGATGAA
CGATTTCAGGCACGTAGAGGTGGGGTGATGCCCGATCAGGTTCGCATCTGAACTGTGATG
ATCGGCACGCAAATTCACCTGTCGAAACGGTTCACCATGGCGCAGACTGAGCCCACAGTA
CCGCATATCCGCAGTTCCTGATCCCCTATCCAGGAGTGCTGTATGTCCCGTGCCGTCCCG
CGCGCAGTGCGTATGCGCCGCCTCACTGTTTCCGTACTGCAGGCCCTGGCTGTTCCCTCC
GTCATGCTGTTGACCGCCAGCGCCGCCTGGGCCGGCTGTGACAGCGTCGCCCCCGTCGCC
GGCCAGACGGTCACCTGCGATGCCAATGCGCCGAACCCGCAGACCGTTCCCGTCACCGCC
GATGGCGCCGCCGGCATCACCGTCACTGTCGCCAGCACGGCGCAGCTGCAGCAAAGCGGT
GGCAGCAGCGCGATTTCGCTTGTCGGGGCCGGTGGGCACCTGTTGTCCAACCTGGGCACG
ATCAGTTCGGTGGGCGGCGTGGCGGTGCAGCTCGGTGGCGGCAGCCGCGTCGAGAACTCG
GGCAGCATCAGCACCGGCAACAACACCGCCCTGCAGTTCGTCGGCGCGGGCGACAGCGTG
CTGGTCAACCGCGGAACGATCAGCGGGCGCACCGGCGTGCAGTTCGGTGCCGGCAATGAT
CGCCTGGACATGCAGGCTGGCAGCATCAGCGGCAGTGTGCTGCAGGGCGATGGCAATGAT
GCGCTGCTGCTGGGCAACGGTACGATCGACAGCGTCGACCAGGGCAGTGGCGATGACCAG
ATGACCGTCACCGGCGGCACCGTCACCGGCGTGGTGGCGCAGGGCAGTGGCCGCGATGAT
TTCGTCATGAGTGGCGGCACGGTCGGCGCGCTGCAGCAGGGCGACAACATCGATACCTTC
CGCATGAGCGGTGGCCGCATCATCGGTGCGTTCGAGGATGGTGACCAGGCGTGGATGACC
GCTGGCCGCATCGGCCGGGTCAACATGAAGCTGGACAAGAACCTGTGGGACCAGTCCGGC
GGCACCGTGGACGGCAACGTGGTGACCGGCTTCGATACCGACACCATCATCATCTCGGGT
ACCGCCTACATCGGCGGCAACATCAGCGTCAGCGGCGGCAACGACAGCGTGACCATCACC
GACGGCACCGTGCGCGGGCAGGTACTGCTCAGTACCGGCAACGACACCTTCAACTGGAAT
GGCGGCGGCATCGTCTACGGCGCGATCGACATGGGGCCGGACAGCGACGTCGCCAACCTC
GGCAACCTCAACCAGGGCAACCTGGGGGCGGTGCCGCTGTTCGACGGTGGCGGTGGCATC
GACCAGCTCAACTTCCACAACGTCAAGACTGCCGGCGTGGGCCGCTTCCAGAACTGGGAG
GCGATCAGCCTGGCCAACAGCACCGAGCTGACCTTTGATGGCGACCTGGTGCTGGGCGAC
AGCGGAACCGGCACCGGCACGCTCACCGTGGACGACACCAGCACCGTCTACGCGGGCAGT
GGCGGCCATGCAGTCCGTCCGTTCAACAGTGGTGCACTGGTGGAGATGGTCAATGCCGGG
CGCATCGACCTGACCGGCACCGGCGCAGGCGACGTGTTCACCGTGCGTGGCAACTACCGT
GGTGACGGCGGTGGCCTGTACCTGCGTACCGTGCTGGGTGCGGACAATTCCAGCAGCGAC
CGCCTGGTGATCGATGGCGGAACCGCCACCGGTACCACCGGCATCGGCGTGCTCAATGCC
GGCGGCAGCGGCGCCGCCACGCTGGCCGATGGCATCCTGGTGGTGCAGGCCTTGAATGGT
GGCCGCACTGCGCCGGGCGCGTTCTCGCTGTTCGCACCGGTTGCAGCCGGTGCCTACGAG
TACTTCCTGTTCAAGGGTGGTGTCAGCGCCGGCACCAGCGAGAACTGGTACCTGCGATCG
ACGCTGGTGACCGGACCAACGCCGGCACCCAACGGCGGCGGCACTGCCACGCCACCGCCC
CTGACGCCGCCGGTCGCACCGCCGCCGGCGATCACCCCGGCACCGCCGCCGCCGCCTGAA
GGCGCTACCGATCCGAACCTGACCGCCGGCGAGGCCGCGCCGCCACCGCCGCCACCGGAA
CCGGCGCCGGTGGCGCCGCCCAGCGACCCGGCGGTGCCGGACGTGCCGGTGGCCGGCGGT
GCGTTGCCCGGTACCGGCACCCCGCCAACGCCGGGTGCACGCCCGGCCGAAGGCGCGGTG
GTGCCGCTGTACCGCGTGGAGACCGCCGCCTACGCCGTGGTGCCACCGCTGCTGCGCGAG
ACCTCGCTGGCCAGCCTCGGTACCTTCCACGAGCGGCAGGGCGAACAGCGCCTGCTGTAC
AACCAGGGCATATTCCGCACCGCCTGGGGCCGGTTGGTGGGGCAGAGCAGCGAGATCCAC
TGGAAGGGTGATGCGCAGCCGGGCTTCGATGGCGATGTGATGGGCCTGCAGGCCGGTCTC
GACGTGTGGGCTGCGGCGTCTGACAACCACCGCAACCAGATCGGCGTATTCGTTGGCCGC
ACCCGCGCGCAGGGCAAGACCACGGGTCTGGCACTGGGCTGGGAGAACGTGCAGGTAGGC
CAGAACCGCCTGGATGACAAGCACGTGGGCCTGTACTGGACCTTCACCGATAGCAGTGGG
GGTTACATCGACGCCGTGGCGATGCAGAGCCGCTACGACGGCCGCGTGCGTTCCTCGCGT
GGGCTCGGCTTCGGCCTGAGCGGCGACGGTACCAGCGTGTCGGTGGAGGCGGGCAAGCCG
CTGCTGCACTTCGGGCAGTCCGCATGGTGGCTGGAACCGCAGGTGCAGGTGATCTGGCAG
CGCACTTCGCTGGATGACCGTCGCGATGAAGTATCGAGTGTGCGCTTCGACAACGACAAC
GCCTGGACCGGCCGCATCGGCCTGCGCTTGGCGGGCGATTACCAGTTGGCCGACAACGGC
TGGCAGCCGTATTTCAAGCTCAATTACTGGCATGGCCGTTCTGGTGAAGACCGCATCCGT
TTCGACGACGACGTGATCATCAATTCGCAGCGCTCACGCGCGCTGGAAGCCGGCGTGGGT
GTGGTCGGGCGTTTCAACCGAACGATCAGCGCCTATGCCGTGGCCGACTATACGCGCGAG
CTGGGTGGCGACCGCAACGAGAAGCGCCGCATCATCGAAGGCAACATCGGCCTGCGTGCG
GACTGGTAGCGCCTAGTGCAGATGGCTGACCCGCTCTGGCAGGTGCCGACCTTGGTCGGC
ACGAATCGCACCCGCGCCATGACGCTGCTCTGGTAGGTGCCGACCTTGGTCGGCGCGAAT
CCCACCGACGCCATGACGCTGCTCTGGTAGGTGCCGACCTTGGTCGGCACGAATCCCACC
GGCGCCATGACGCTGCTCTGGTAGGTGCCGACCTTGGTCGGCACGAATCCCACCGGCGCC
ATGACGTTGCTCAGGTAGGTGCCGACCTTGGTCGGCACGAATCCCACCGGCGCCATGACA
CTGCTCTGGTAGGTGCCGACCTTGGTCGGCACGAATCCCACCGGCGCCATGACCTCCGCG
CAGCTGAGCATAGGCTCGGCTCTACAGCAGCGGTGCGCACGCATCCGGTTCCACCAGCGC
CCCGGCATGATCGGCCAGCACCACCACCGCATGCAGCAGGCCTTCCTCCACCTGCGGCGG
ACACTGCGCCTGCGCATCATCCATCTCGCGTGCCGACTGCGCCGCCAACAAGATGCCCCC
ACACGCAGACACCGCCGCCAGGCAGCGCGTCGCCTCGGCCAGGTGCCGGCCGCGCGCCTC
GCTGAGTTGCCGTTCGCGCCACGCCTGGCCGTCGGCCGCGTGGCTGTGAGCGATGCCGCG
CAACCGGGCGAAGAACGCCGCCGGCGGCGCCTGTTCGTTGGCTTCGGCGAGTGCGTCTTC
CAACGCTTCGGCGACGGCAGTGGACAGCTGCAGGCCGGGAAGTGCAGCGCCGAGCAGGGC
CTGCAGGCGTGGGTAGGTGGGGTGGGGCGTGTTCATGGCGGCAACCTCACGAGGCGAGGC
CACCTGCGAAGCGCAAGGTGGCGGGCGGTGCGGGTTGGCGTGCCGGTCAAAATCAAAGCG
AAAAAGCCGACGGATCACGAGGATCCCCACGCACCGCCCACCATGGGCAAGCCGGTGCAT
TGTCGCGATTGCCGCTGATGCGGCAAATCGATCGCTTCGATGTTTGATTCGGGACGCCAA
TCCCGGCCAGCGCAACGTACGTTGGCACAGCCAACTTCGCGCTTTCACTCGAACAACGAC
ATGAGCAAAGTTGTAAATCATGCCCTGCATGGGAGTGCCAAAGCCGACACGCAACGGCGG
CGGCAAGCGCGTATGCTGCGGTACTTGCTCACGACGAAGGAACGTCGAATGTCTATTGAT
CTCCGCGTGATGGCCACTGCACTGGGCGCCCTGTTCTGCACCACCGCACAGGCCGTGGCA
CCAGACGCCATCGACCTGCCGACAGCACAGGCACAGGTCCAGTTGCTGGACATGCTGGAG
AAGGAATCGCTGTACCGCGACCGGGTGGACTGGCGGGCCATCCGCACGCGCCTGAAGGCG
GCGCAGAACGACCCGGCTGAGGTCCGCGCAGTGCTCCGGCAGGCCATCGGTCGCAGTTCC
GGCGGGCACGGCGCTTGGATCAGCGCAAAGCAGCTGCAGGCGAAGGCAGAACGCTTGGAG
CGCGCCAATGGCGCAGCGACAGCGGCTCCGAAAGCAACGACGGCCCTGGCCGGAGCACCG
GACCCGCGCATCGGCTGGGTGGAGATCGAGGGCTACGGTGTCATGCAGGGCCCGACGGCG
CACCAGCAGATGAAGGAGCGTGCCAAGCGCTGGCAGGCGATCATCGATGACCAGGACAAC
GGCAGCCGCTGCGGCTGGATTGTCGATCTGCGCGACAACACCGGTGGCAACATGTGGCCG
ATGCTGCTGGGCGTGGCACCGCTGTTGCGGGTCACGCCCAGCGCCGACGAGAACGTGGGT
TCCTTCGCTGCCGCAGATGGTCCGTCGCTCTGGCAGCTGACCTCATCCAGTGTGCGTCTT
GGCGATCGCGTGCGGATCGATCTTGGTGGGCCCGGCTATCTGCTCAAACATCCGGGCGCG
CCGGTCGCCGTGCTGACCGGCCCGCGCACTGCCAGCTCCGGAGAGGCCACCGTACTTTCC
TTCCGCGGCCGGCCGCAGACGCGCAGTTTCGGCCAGCCCACCTCGGGGCTGTCCACCGCT
AACGTGATGCGGCCGCTGGCTGATGGCAGCGCGCTGCTGCTGACCACCAGCGTGATGCGG
GACCGCAATGATCGTGGCGATGGCCTGAAGATCGAACCCGACCAGCGCGTCGAGGGTGAC
GCGGCCACTGTGGCCGCCGCCCAGGCCTGGCTGCTGGCCCAGCCCGCCTGCCAGGTCAAC
CGGACATGATCCTGATCGGCCAACAGGAACGGGTGCTGATCGTCGGCCCCACCGAAGCGC
ACCACTGCCTGCGCTGCCAGACGGAAACCGAGTTCGCCCCGCAGCTGCGCTACAAGATGG
CGCGCATCGACCTGCTGTTCGGCTTCACCTACCAGCGCCGCTACGAGCTGGCCTGCACCC
GGTGCGGGCACGGCTGGGTGCTGGATACCGAGACCATGGACCAGCAGCTTGGCGGGGTGC
CGATCCCGTGGCGGCACCGCTTCGGCCTGCCGTTGATGCTGGTAGGGGTCGCCGCGCTGG
CGGTGGCCGGTTGGATGTGGCGGCACGGATACATCGGTTGAGGACCGGGCCTGTTAAAGT
CTGCCCTGCAACCACGTACCGGAACCGACCATGGACCACGACACCCCGTTCGAACCCCTC
AACGATCTCGAGGTGCGCCTGCTGCAGGCCCAGGACGGCACGCTGACCGCAGCGCAGTTC
CTCGACGGCCTGCTGACCTCGACGGCGTTCGTGCTGCTGGACAAGGCCATTGGTGAGGAT
GGCGCCTGGGACGAGAGCATCTCGCCGCTGGTGCTGACCAGCGAGAGCGGCGAGCCGATG
TTCGCGGTGTTCACCGCGCCCGAGCGCGCTGGCTTGTGGCACGAGCAGCTGCCGCAGTTT
GCCCATGCCATGCCGATCGCGGTGCACGCGCTGCTGGCCGGTATCGGCGACGGCGTCGGC
CTGGTGCTGAACCCGGGCCTGGACGTGGGCATGGAGATGATTCCCGATGCCGTGGCCCAG
CTGAAGCAGCGTGCGGCGGCGATTACCCGTGGGATGGCGCACTGAAGCCAGTGATATAGG
GGTGCCGGCCAGCGGCCGGCACTACCCATGGGAGTCGGTGCGCGGCCGCCACGGCGGTTG
CGGATCAGCGGGCGGCGGCGATGGCTTTCACCCGCGCCTTGGCCAGCGCTTCGCCGATGG
CCGGGCCCTTCAGATGCGTGGTATCCAGATCCCGCGCCTGCACTGACAGCGCCGCTTGGT
GCAGGCGCTTGAGCGTTTCGCCCTGGGGGTAGTCGGCGTCCTCGAAGCCGAGCCGGCCGC
GCTTGTCGGCCTCGCAGCACAGTGCGATGCGGGCCACGCGTTCCGGCCGGCGCAGCGCAT
CACAGCGGCCCAGCAGTTCCAGCACGGTGGCATCGCGCAGTTCGTCGATGCGGTGCACGT
TCAAGTGCTCGCGACACACCGCTTCGGCCAGCTGCTGGTGTTCGGCGGGAATCTTCAACC
GCGCACACAGTGCCTTCAAGGGCTTGATGCCGCGCTGCTCGTGCATGATGTGGCGCGGCC
ACTCCTCCGGCGGGGTCAGGCCCTTGCCCAGGTCATGGGTAAGCGCGGCAAAGCCGACCA
GGTCATCGCCCGGCGCCAGCCTGGCAGCCATGTCGCTGACCATTTCCTGGTGGATGCCGG
TATCGACCTCGGGGTGGAACTCAGCACGTTGCGGCACGCCATACAGCGCTTCCAGCTCGG
GCAGGATCGGGCCCAGTGCCTGCGCATCGTGCAGCGTGCGCAGGAAGGCGGAGGGCCGTT
CACTGACCAGCGCCTTGCGCAGCTCCTGCCAGACGCGCTCGGGCACCAGCGCGTCCAGCT
CGCCGCTGGCGGCGACCTCGCGCATCAGCGCCATGGTCTCTTCGGCGACGGTGAAGCCCA
GCGGTGCGAAGCGCGCCATGAACCGGGCCGCGCGCAGCACGCGCAATGGATCTTCCACGA
ACGCGGGGCCGACATGGCGCAGCACGCGTTGCTCGATATCGCGCACACCGCCGTAGGGAT
CGACCAGCGTGCCGGTGTCTTCGTCGCAGGCAATCGCGTTGATGGTGAAGTCGCGGCGCT
GCAGGTCTTCTTCCAGCGTCACTGCCGGGTCGGCATCGACCACGAAGCCGCGGTAGCCAC
GGCCGGATTTGCGCTCGGTGCGCGCCAGCGCGTATTCCTCAGCGGTCTTCGGGTGCAGGA
ACACCGGGAAATCGCGGCCGACGGCGGTGAAGCCCTGCGCTTCCATCTGCGCGGGCGTGG
CGCCGACCACCACCCAGTCATGGTCGCCGGCAGGTCGCTGCAGCAGGCGGTCACGCACGG
CGCCGCCGACAAGATAGATCTTCATGGCTGGAATCATCGCATGCCCGGCGCAGATGCACC
GGTAGTGCCGGCCGCTGGCCGGCAACCGCAGTCACCCCGAAGCTGCCGGCCAGCGGCCTG
CACTACCGATACAGCGTCCAGCCCGATCCAGGCCAGCAGGCTCATCGTTTCCCTCCCCAG
CGAGTGGATGCCGGGGAATGCCGGCCAGCGACCGGCAGTACTGTGTTGCGATCAATCGCC
GCCCTGGTCGGCGTTGGCGGCGCAGCTGAAGCGCTTGCGCTTGTCCACCAGGCGGCCCAT
CAGGCGATCGCTCAGCGGCAGCGCATCACCATTGAGGCGCCAGTCGTAGATCACGCTGAA
GGCCAGCACGCGGGCCACGTACTCGCGGGTTTCCTTGTAGCTGATGGTCTCGATCCACAG
GTCCGGATCAAAGCCCGGGCGCTGGCTCTGCCAGCGTGCGGTCGGGGTCGGGCCGGCGTT
GTACGCGGCGATGGTCACGTAGGGCAGGCCGTCGTACTTGTTCATCAGCTGGCGCAGGTA
GGCGGTGCCGATGGCGATGTTGGTGTCCGGGTCGTACAGGCTGTCGGCGCCGCCGTAGCC
GGTCAGGCCGATCGACTTGGCCACGCCGGCACCGGTGGCTGGCAGCACCTGCATCAGGCC
CATGGCGTTGGCAGGCGAGCGCGCACGCGGGGTGAAGGTGCTCTCGGCGCGGATCTCCGC
CGCCACCCAGGCCGGGTCGATTGCGTTGCGTGCCGATTCGCGGCGGATGGTGGCGTCGTG
GTGCAGCGGGAAGCGCAGGTCGTACAGGCGCTGCTCCTGCGGCTGCTTGCCGAGCGCGAA
CACGGCGCGGTCGAACCAGCCGTTGTCCTGCGCCACGCGCACGGCGAGGCGACGCTGGGT
GTCATCGAAGCGCGACAGTGCACTGTTCCATTCGGCCACGGCCCAGCCAGCGCGATCGAT
CTGGTACAACGCCATTGCGCGCTGGATGGCCGGGTCGCGCGCGATCACCGCCTGAGCCTG
CGCGCTGTCGTTGGGCTGCCACGGGCACAGCGTGTAGCCCTGCTGCAGCTTGTCGGCGGC
GAGGAAGCCGTGGAAGGTCGATGCACGCGCGGCCTCGCGGAACAGCGGCTGCGCCTGCTG
GGCCTGGCCGGTCTTCTCCAGCATGCGGCCTTCGAAGTAGCGCCAGCGCGGGTCGCTGCG
CTGCTTGCTGCCCATCTTGCGGATGGCGGTCAGCGCCGCGGTCCAGTCGCCGCGGGACAT
CGCTTCGCGCACGCGCCACTCGTGCAGGCGTTCGTCATAGGCCGACTCCGGCACCGCGTT
GAGGCGGCGTGCCGAATCGGGCAGGTAGGACGCCACCGTCCACAGCGCGATCTGGTACAG
CACCTGGCCCTGCTGGACGGCACTCAGCCCCAGTGCCTGCGCGTACTGCGGCAGCTGCTG
TTCGGTGGCGGCCGGGTCGGCCTTGGCCAGCTTGGCCAGGCCATCGGTGGCGATGCGCCG
GCTGCGCTCGTTGCGGGGCCAGTTCAGGGCGCTGGCGTTGGGCTTGTCGACGAAGGCGGC
GTAAGTGTTGGCCAGTGCCAGGTCAGTGGCAGGCAGGCCGCGGGCCGCGCTGCGCATCAC
GGCGGGCTGCTGCGCGTCGGCGGCAGCATCGATCCGTTCCCAGCGCAGGGCGTCGCTCAG
GCCGCCTTGTGCCTGCAGCACGGTGAACACCGCATCGCAGCTGTCCGGCAGCGGCTTGCC
GTTCTTGCGCCACAGCTCCTGTGCTTCGCTGATCCACTGCGGATCGACCTTGCCGGTCAC
CTGGCGCGCGGTCAGCTGCGCACAGCGCAGGCCGGCGTTGTCGGTGGGCGCCCAGTTGGC
CAGCAGGGTCGGCCAGTCCTGGCGGCGGGCGAGCGAGGGCAGCCACACGCTGCGGAACGT
GCTGGCCACGGCCTGGCCCTCATAGCGCTTGAGGAAGGCCTGTGCCTGCGCGGTATCGAC
GGTGTCGATGTTGCGGCGCAGGTTGGCGTACTCCAGCCAGCCATACGCCGGATGGCGGCT
GAGCGCAGCGGCCTGGCCAGGATCGAACTGGCCGCGTTCGGCGGCCGCGATCGCGGCTTT
CAACTGCGCGTTCTGGGCATCGAGGGACTGGGCATTGGCGCAGCCGATCAGCAGCGTGGT
GGCCAAGGGCAGCAGGGACAGGGCGGTCGAAGAGCGTCGGGTCATGGCATGCAGCATAGC
GGGCAGTGGCTGAATTCAGTTTCGCATTGCGTGCACGCAATGCGTGGGCAACGATAGCTG
AATGACTCCGCACAGGCCCCTGCCGCAGGCGGGCGCAGGCGTCGTAACGTCGGCCTTGGG
CGAACGGCCCGGCTGCATGGAGCGGCACATGGCGTTCAGTAGCGCAGGAAGAAGCGGCCC
GCTGGCGGACATCAATGTCACGCCACTGGTGGATGTGATGCTGGTGCTGTTGATCATCTT
CATCGTAACCGCGCCGATCGTGGCCCGGCCGATTCCCGTGCAGTTGCCACAGGCCACCGA
TCGCACGATCGATCGCCCCGAACCGCCGCCGCCGATCGAGCTGCGACTGGATGCGTCGAA
CCAGCTGAGCTGGGATGGCCAGCCGATGGCGATCGGCGATCTGCAGGGGCGCCTGCAGGC
GCAGGCCGGCGAGCATGCCGGCAACCTGCCGGAGCTGCGCATCGCCACCGATCCGGCGGC
CGAGTACGAAGGCATGGCGCGGATATTGGCTGCGGCCGAAGCCACTGGCATGGAGCGCAT
TGCCTTCGTGCGGTGAATTTCGTGCGGTGAGTCCGGCAACGGGCGGCCTGCCATCGGCAG
GCCGCTCTTCCTGCGAGGGAACGTGGCATGCGATACGGGACACAGCACGCGGCCTCACTG
ATGGCCGCCCCCAATCTGGCACCGCTGGTGGATGTGTTGCTGGTGTTGCTGGCGCTGGTG
ATCACCGCGCTGCCGATGGCGCAGGCGACCGGCCTCCTGGCGCTCCATCAGCGCACCTCG
TGCCCACCCTGGCCGGCGTCCTCACCCCAGCCGACCCACCTGCGCATCGACGCGGCGGGG
GCGATGTTCTGGAATGGCCAGCCGCTCGACGCTGTCGCGTTGCAGCGGCACCTGGTGCAG
GCGCAGCAGATGCCGCAGCAGCATCGCCCCTGGGTGCATCTGGCGACCGCCGACGACACC
GACTACGAAGACATGGCACGCGTGCTGCTGGCCGTGAGCCAGCATGGGCTGCGCGTCGAC
GCGCCCGGTCACTAGCGCCTGCACCGACAAGTCCCCTTGATGAGTTGTGGCGGATCTCGG
CGCGCGCTGACGCAGCCGGCATCAAAGTGGAGGGCGGTGAACAGTACCGTCCGGTTCTAA
ACGGTCCTCATCTGACGTAAATGGCTGTCAATTGCGTCAATTCCGCGTGAAAGAGTGTCG
ATCATCACGCCGTGATTTTTACCGCTTGTTTACAAAGGAGACGCTGCCGCCATGCAGGGG
GGAGCGCGGCAGTCCATGTCCCGACATTCCTTTGGAGAGAGAGCGAATGAAGCACCTGCA
CCACCGCCCGTTGGCGGTTGCCGTCACGCTGTGCGTGATGGCCTTGGCACCCCTGGGTGC
CGCTGCACAATCCACCACCAACCTCGACGCGGTGGAAGTCACCGGTACCCGCATCAAGCG
CGCTGAAGTAGAGGGCCAGGTCCCGATCCAGACCCTGACCCGTGGCGACATCGAACGCAC
CGGCCTGACCTCGATCGGCGAAGTGCTGCAGCAGCTCACCGGTTCCGGCTCTGCGCTCAA
CGCCAAGTTCAACTCGTCCGGCAACTTCGGTTTCCCGCCCGATGGCAGTGGCGTGGGTGC
CGGCTCGGCGCAGGTCGATCTGCGCCACCTGGGTGCCAAGCGCGTGCTGGTGCTGGTCGA
CGGCATCCGCTGGGTCAATGAATCGTCGGCGTCCGGTGTGGGCTCGGCCACCGACCTCAA
CACCATTCCGCTGGCGATCGTCGAGCGCATCGAGGTGCTGGAGGACGGTGCTTCGTCGCT
GTACGGCTCCGATGCCATCGCCGGCGTGGTCAACATCATCACCCGCCGCGATTTCGATGG
TGGGCAGGTGACGCTGAACTACGGCGAGTACAGCAAGGGCGACGGCACGCAGAAGGGCGT
GGACCTGGCCTGGGGCAAGAGTGGCGATCGCTTCAGCCTGTTCCTGGGCGCCAGCTGGAC
CAAGCAGGACCCGGTATTCGCCAAGGATCGCGAGCAGTCGCGCTTCCCCATTCCCGGTAC
CGGCCTGGCGTTCGGCAGCGGTGGTATTCCGCAGGGCCGTTTCATGTTCACCGACCCGAA
CACCGGTGCGGTGCAGAACATCGTGCCCAATACCGGCGTGAGCAATCCGCGGTACGACGG
CAGTGCCGGCTGCAGCCGCACGGATGACTATCACTGCTTCACCACCGCCGACCGCTTCAA
CTTCGCCGAATACAACATGGTGCTGACGCCGTCGGAGCGCAAAGGCCTGTTCGGCCAGTT
CCGCTTTGACATCACCGACAACGTGCAGTGGTACATCAAGGCGCTGGGCAACCGCCGCGA
GTCGACCAACCAGGCCGGCCCCGAGCCGCTGTTCTTCGGCCCCGATGGCGCCACCGGCAA
TCCGTTGGCCGACAACATCGTGGTCTCGCGCCTGAACCCGTACAACCCGTTCGGCTTCGA
TCTCGTCTCCGGCGACAACATGAGCCTGATCGGTCGTCGCCCGGTGGAGGGCGGTGCGCG
CGTGTTCAAGCAGAAAGTGGACACCACCTACTTCGCCACCGGCCTGGTCGGTGACTTCCA
TGCCGCCGACCGCAGCTGGTACTGGGACGTCAACGGCATGTACAGCAAGAACAAGGCCGA
GCAGACCAACTACGGCAGCTATGACATCTACAAGGTGAACATGGCGCTGGGCGATCCCGC
GGTGTGCGCGGCCACGCCTGGCTGCGTGCCGTTGAACATCTTCGGTGGCGCCGGTTCGAT
CACCCCGGACATGCTGAAGTGGATCCAGCCGGTGGTGCGCGACCGCAGCCAGAACGAACT
GAGCCTGTTCACCGCCAACCTGTCCAGCGAGCTGTTCTCGCTGCCGGCCGGTCCGGTGTC
CTTCGCCACCGGCTTCGAGTACCGCAAGTACAAGGGCGCCTACCAGCCCGATCCGCTGAC
GGTGATCGGCCACTACAACGGCGTGCCGTCGCAACCGACCTCCGGTTCCTACGACGTCAA
CGAGGCCTACCTGGAGTTGAGCGTGCCGATCTTCGCCGACTCCTCGTTCGGCAAGAAGCT
GGACCTGAGCCTGGCCGGCCGCTATTCGGACTACTCCACCTTCGGCGGCGAGTTCACGCC
CAAGTACGGCCTGCGCTGGCAGGTGACCGATGACTTCGTGCTGCGCACCACGTACGCCGA
GGGCTTCCGCGCACCGTCCATCGGTGAGCTGTACGGCTCTGCCGCACGTGCCGACCTGCA
GCTGTTCGATCCGTGCTCGGTGGGCCTGGGCGGCACGCCGCCGCGTGGCAGCGCGGCCAA
CTGTGCTGCACTGGGCGTCCCGGCCGGCTTCCAGCAGGCCAACTCGCAGATCTCGGTGAC
CACCGGCGGCAACCGCGAGCTGGACCCGGAACGCTCGCGCAGCTTCAGCGCGGGCTTCGT
GTGGAGCCCGTGGTTCGGCAACAACGCCTCGTGGTCGGAGCGCTTCGATGTGGAAGTCAC
TTTCTACCGCCATGCCATCGATGGTGCGATCCAGGCCATCAACGCGCAGACCCAGCTGGA
CCTGTGCGTGGATACACTGGACCCGATCTACTGCAACGGCATCACCCGTGCCAGCACCGG
TGCGGTCAGCAGCTTCAACAACCGCCTGACCAACCTGGGTTCGATCAAGACCGACGGTTG
GGACGTGGATCTGTTCTGGACGCTGCCGCAGACCTCCATCGGCCAGTTCAAGCTGGCATG
GAAGAACACCTTCGTCGGCCGTTACGAGGCCACTGGCGCGGCCGGGCAGAAGCAGCCGCA
GAAGCCGGGCGTGGAAGTGGCCGACAGCTCGATCCCGGAGTGGACCAGCAATGCCAGCCT
CGGCTGGACGATGGATCGCTGGAGCGCCAACTGGACGGTGCGCCACATCTCCGAGCTGAC
CGAGAACTGCGGCGATGCGGCGGCCTTCCCGGTGTGCAGCAACCAGGCTGCGGGCACCAA
CACGCTGTCGGCCACCACCTTCCACGACATGCAGGTGGGCTACAAGATCGACTGGATGAA
GGGGTTGCAGCTGACCGCCGGCCTGAACAACGTGTTCGACAAGGATCCGCCGATCTGCCT
GTCGTGCTCGTTGAACGGGTATGACGCCTCGACCTACGACATTCCGCGTGGTCGTTACTG
GTACCTGCGCGCGGACCTGCGGTTCTGATGTGACGTTGGCAGCGCCGGTCAGTTCCGGCG
CTGCCTTGCGGGTGTAGAGCCGAGCCCGCGCTCGGCTGATTCTCTGAGCCGAGCATGGGG
CTCGGCTCTACAGGTGCGGGGCGTGCGAACCCCGCGTCTGATCAGAACGCCCAGGTGAAC
GTCAGCGAGCCATTGCGGCCATCGCCGTAGGCACCGTAGCCGTTGATCTGCGACAGGTAC
TTCTTGTCCAGCAGGTTGTTGAGGTTGGCCTGCACGCTGAACTCCGGCGAGATGCGGTAA
CGCACGAAGGCGCTGACCAGCGCGTAGCCGCTCTGTTCGATGCGGCCGTAGGCCGGCACC
GGGTAGTAGATGCGGTTCTGCCAGTTGGCGCCGCCGCCGACGGTCAGTGCCTGCAGCGAC
TGTGGGGTGTAGCTGGTGAACAGTTTCAGCGCGGTCTGTGGCAGGTTGGTGTTGATGTCG
GCGCCGTTGATGTCCTTGGCCACATAGCGCGACGCACCGAAGGTCGCATTCCAGCCCGGT
GCGAGTTCGCCGTTCACCTCGAACTCGAAGCCGCGGCTGACGGTGCCGCGTGCAGCGCGA
TAGGCGAACTCGTTCTGGCTGCCCTGCACGGGTTCACCGGTGGCCTGGCCGACGTTGTCC
TGTTCGATGCGGAACACGGCCAGCGAGGCGTTCAGGCGGTTGTCGAACCACGCGCCCTTG
ACGCCCACTTCGTAGCTCTTGCCATCGACCGGATCGAGGTAGCTGCCATTGCGGTCCTTC
AGCGTCTGCGGCTGGAAAATCTCGGTGTAGCTGGCATAGGTCGAGTACGTCCCGTTGATG
TCGAAGACCAGGCCAGCGTACGGCGTGGTCACCTTGTGCGCGCGGTCGGCGCCTTCGCCC
TCGCTCTTCCAGCCGGTGTAGCGTGCGCCGATGATCAGCTTCAGCGGATCGGCCAGCGAC
AGGCGCGCGGCCGCGTAACCGGCCTTCTGCGTGATGGTGCCCTCGCTGGCCAGGGCCAGC
GGGTTCCAGTTCGGCTCACCGATCTTGCCCGTCCAGTTCAGATAGCTGGCGAACGGATCC
CAGGTCTGGCCCGGGCCACCGACCTGGTAGTCGCCGTAGTTGGCGTACTCGCGCCTGTTG
TAGCTGAGGCCGGCCATCAGCTGGTGCTCGCGGCCGAACAGCTGGAACGGGCCATCCACG
TAGCCGTCGACGCCAGTGACCTTGCGCTCGGTGTTGTACAGGCCTGCGGACGGCGAGATG
CCCGCGCCAGTGGTCCGGTCGAAGTTCGAGGCGCCCGTGGTCCAGTCGTTGTAGGCGGGG
TAGAACAGCTTGTCGTCGGCCCTGGTCTCATCGTGCGTGGCACCCACCTTGAACTTCCAG
CCGTTGCTGAAGGCGTGTTGCAGGGTGGCGAAGGCCCGCTTGCTGGTGGTGTCCCAATAG
GTCCACTCCGGGCTGGCGTTGAACGATTCGTCGTAGCCGGTGCGCGAGCCATCCGAATAC
AGCATCGGGAAGCCGCCCCAGGTCGCACCATTGGCGCGCTTCTGCTGGTAGTCGTAGCCC
ACGCTCAGCTGGGTGTCCGGGGTCAGGTCGGCATCAATGACGGCGTAGCCCAGCGTCTTG
CGCTGGTTGTAGCGGTCCATCTGGCCGTCGGTATCCAGGTAGCTGCCGATCACGCGACCG
CGCACGCTGCCGCTGGCGTTGAGCGCGCTGCCCACATCCACCGTGGTGCGTGTGCGGCCC
CAGCTGCCGACGTTCACCGACACGCTGCCGGTCAGCTCGGCGCTGTCGGCATGCTTGCGG
ATCAGGTTCACCGACGCCGACGGATTGCCGGCGCCGCTGAGCAGGCCGGTGGCGCCGCGC
ACCACTTCCACGCGGTCGTACAGCGCCAGATCCAGGCCGGAGTCACCGTAGCTCCAGTTC
TGCACCATCTGCGTCGGCAGGCCGTCGAACTGGTAGGCATCGATGTAGAACCCACGCGCG
TAGAACTCGGTGCGCTCGCTGTCGGACTGGGTGCTGGTCACGCCGGTGGTGTTGGCCAGC
ACGTCGATGATGTCGTCGAGCTTCTGATCTTCGATGCGCTGGTGGCTGATGATGCTGACC
GACTGCGGGATCTCGCGCGGTGCCAGGTCGAAGCGGGTACCGGCCGAGGTGCGGCGCACC
GAATAGCCTTCGGCGCGTTCGCCCTTGACCACGACCTTGTCCAGCGTGGTCGGGTCGGCG
GCGGTGTCGGCGAAGGCGGCCGGGGCCAGGGCGCAGAGTGCAACGAGTACGGCAACGGAC
AGCCGCTGCGGCTGCGGGATACGGAAGGTGGAACAGGTCATGGGGGTCCTGGACGAGCAC
GCGCGCTCGGCCGGCATCCAGAAGGCGAGGCGCTACGGGTGGGAAACGGGCGGGCAGGCC
GTCCTGGCACCACCGGAAACGAAAGAAATGGTAATACGAACTATTCCTATTTACAAATCA
TGAACGAGGTAGGCGCTCACGCGGGCCGCGACGCAGCGCATGGTGTTCAGCGCAGCAGCG
GCAGCGGATCGCGCGCGCCATCGGCGCCGTAGATGCCCCAGTGCAGGTGGGGCGGCGTGC
CCTTGGCATTGCCGCTGTCGCCTACATGCCCGAGCAGGTCGCCGGCCTGGACCACCTGGC
CGCGCGCCAGGCCCTCGGCCCAGTCGTCCAGATGGGCGTAGTAGTAACGTTCGCGCCCGG
GCCCGATCACCCAGACCTGGCGGCCACCGAGGCCGCGCTCGCTGACGTCCGCGATGACGC
CGGCAGTGACGCTGCGCACCGCGGTGCCGCGCTTGGCGAAGATGTCGATGCCGGCGTGGG
AGCGGTCACGGCCACGTGGTGCGCCGAAGGTGTCGGCGATCTGGCGTGGCCGCACGCCGT
CCACCGGCACCGCCAGTTGCGTGGCCGGCGGCATACGAGAGAGTGTCCACAGCAGCTTCG
GCGCAGCGGCCCATGGGCTGTTCCACAGCGCCATCGCGGCAATGAGGGCGATGGCCAGCC
ACAGGCCGCGCAGCAACCAGCGGCGCAGGCGACGGGCGGGGAAGGGCGGTGTACTCATGG
TTTCAAAGTGTAGAGTCGAGCCATGCTCGACTGCTGTTGCGTTGCGATCAGGAGGCAGTC
GAGCATGGCTCGACTCTACAGGCCTGGCAGCAGCGGCACTTCGAAACTGCGCTTCAACGT
CCCCAGCGCGACCGACGTACGGAAGCGCTCGATGTTGTCATCGCCGCCGAACAACCGCTC
GGTAATGGCCTCGTACTCTTCCATCGACGCCGCCGAAAGCAGCAGCAGGAAATCGCCATC
GCCGGTGATCGAGTAGCACTGCTGCACGGCCGGGTCGTTTTGCACGCGGCGCTTGAACGG
CGCCACGCGGTCGCGCTGCTCGCTGACCACGCGCACCTCCACGATGATGGTCAGTGGCCG
CCCGACCTTGGCGGCGGCGACCACCGCCACATTGGCCGCGATCACGCCGCTGTCCTGCAG
GCGCTTGATGCGGCGCTGCACGGCCGGCGTGGACAGGTGCACGGCCTCGGCGATTTCGCG
CTGCGGCAGGGTGTTGTCCCGCTGCAGCAGGTCGAGGATGGCGCGGTCGAAGCTGTCGAG
CACGGGGGCGGTGGCCATGGCGAGCAGAAGTTGCACGAACGGGCCGTCAATTGAGCCAAG
TGCTCGGCGCTGGCGCAATAGACTTTGCCCATGCAGACCCCACGACTCGCGCCGATGTTG
CCGGCGCTGGCGGTGCTTGGCTCGGTCACCTCGCTGGCCATCGGCACCTCCTATGCAAAA
CACCTGTTCCCGCTGATCGGCGCGCAGGGCACCAGCGCGCTGCGCGTGGGCTTCTCGGCG
CTGTTGCTGCTGCTGTTCTGGCGGCCGTGGCGCTGGAAGACCAGCCGCCCGGATGCGATC
ACCATCCTGCGCTACGGCCTCACCCTGGGCCTGATGAACCTGCTGTTCTACATGGCCCTG
CGCACCATTCCCTTCGGCATCGCGGTGGCCATCGAATTCACCGGGCCGCTGACGGTGGCC
ATGCTGTCGTCGCGACGGCCGATCGATTTCCTCTGGGTGGGCTGTGCGGCGGTGGGGCTG
CTGTTGCTGCTGCCGATCGGCGGTGGTCCGGCGCTGGATCCCGCTGGCGTGCTGTATGCG
ATGGGGGCTGCGGCGTGCTGGGGCCTGTACATCGTGTTCGGCAAGCGTGCCGGCCACCTG
CATGCCGGGCATTCGGTGTCGCTGGGGCTGCTGGCGGCATCCCTGGTGGTGGTGCCGGTG
GGCGTGGTGCATGCCGGTGCCGCGCTGCTCGACCCGAAGATCCTGGCCGCCGGGCTGCTG
GTGGCGCTGGTGTCCAGCGCGATCCCGATGTCACTGGAGATGATGGCGCTCAAGCGCCTT
CCGAAGGAGACCTTCGGCATCCTGATCAGCATGGAACCGGCGGTGGCCGCGCTGTGGGCG
ATGCTGCTGCTGCACGAGCACCTGCATGGGCTGCAGTGGCTGGCGATCGGCTGCACGGTG
CTGGCCTCGGTGGGCAGCACGATGACCGCGCGGCGCCTGAAGGCACCGGCCGCCGCCTGA
AGAAGGGGACGGAGGGGATTAAGTCGTTTATGCATAAACGACTTAATCCCCTCCGTCCCC
TTTTTGGGGTCAGCGCAGGGTGTCGGCCGGGACGTCGATCTGCATCGCCAGGGCGAGGTG
ATCGGAGAACGCGGCTGGTACGGCTTCCACGGTACGAGTCTGCAGGCCACTGCTGACCAG
GATGTGGTCGATGGCGCGGTCGGGGCGCCAGCTGGGGAAGGTCGGCACGATGCAGCCCGG
GGGCTGCAGCCGGGTCTTCTGGTACAGCACCTGCATTTCCGGGCGTTCGGCCAGGCAGTT
GAAGTCGCCCATCAGCACCGCGTTGGGGTGGTCGGACAGCAGCTCGGCGATGAAGCCCAG
CTGCGACATCCGCGAGCCCGCGCCCAATGACAGATGCGCCACCGCCACCGCCAGGCCATC
GGTACCATCGCCGAACTTGGCCAGCAGCACGCCGCGCCCGCCGATGCGGCCGGGCAGGGC
ATGGTCCTGCACTTCCACCGGTTCCAGCTTGCTCAGCAGGCCATTGGCACTGGACGCCAC
GCCGCCCATGCGCCGGTTCGGCTGGTGGCTCCAGTAGTTGAAGCCGGCGCGCTGGGCCAG
GTAGTGGGTCTGGTTGGTGAAGCCCGAGCGCAGGCTGCCCGGGTCGGCCTCCTGCAGGCC
GACGATGTCATGGTCGCGCGCCAGGGTGGCGATCGCGTCCAGGCTGCTGCGCTTGCGCCC
CGCCGGCAGCGCATGTGACCAGCTGCGGGTCACATAGTCGCTGTAGCGGCGGGTACTTGA
GCCGGCCTGGATGTTGGCCGTCAGCAAGCGCAGGGTCCGTGTACGGGGGGAATTCACGGC
CGGGAAATGCTTCTCTTGGATCAGTGAGCCTGGGCCGCACCGCGTTCGCGGGCGATCAGG
TGGTCGGCGATGCGCAGCATGTCCGGGAAGCTCTTGCCCTTCACCAGATACTTGCCGTTG
ACGATGATCGACGGGGTGCCGCTGATCTGGCTGCGCTGGGCGAACTGCTTGGCCGAGTTG
GTCTTGGCGTTCACCGCGAAGCTGCCCATGGTGGCGGCGAACTGCTTCGGATCCACGCCA
TAGGCGGCGTAGAACTTGGCGATGTCTTCCACCGAGTCACGGCCGCGCTCGCCCTTCAGG
GTCTTCTGCGAGTGGATGGCGGCGTACAGCGCTTCGTGGGTCTTTTCCTGCACGCCCAGG
GTCTGCGCGGCGTAGAAGGCACGGGCGTAGTCATCCCAGGTGCCGCCGAACATGGCCGGC
ACGTAGACGAAGTTCACGTCGCTGGGCAGGCCGGCCTTCCACGGGCCGACCAGCGGCTGG
AATGCGGCGCAGGCCGGGCAGACGTAGCCGAAGATCTCGGTCACTTCGATCTTGCCGGCA
GCCGGCTGGAACGGCTGGCCGTTCGGGATCACCTGGTAATCGGCGCCTTCCACCGGGGCC
GGGCCGGTCAGCGCGGCGGTGGTCGGGGCCGGCGCCGCGGCGGGGGCGGCTTCGGCCGGG
GCCTTTTCGCCTTCGGCGGCAGCCGGAGCGGTGCCTTCGCTGCCCGTGGCCGGCGCAGCG
GCCGGTTCGGCGGTGGCCGGGGCGGCTGCCGGTGCGGCCGGGGCCGCGGTGGTGTTGGTG
CTGCCGTCATCAGCCTTGCAGGCAGCCAGGATCGGCAGCAGCGCTGCGAGGGCGAGGGCG
TAACGGATCTTCATGGAAACGTCTCCAGCATCTGGAAAGGTGGGGGCCGGCGCCAGGCGC
CAGCCAGGGGGAAATGATGACATGCGGCGGCGACAGCGCCGTGTCGAGGGTGGGCGTTGG
TTCAGCGGCCGCGGGCGGCGCGGGCCTGCGCGATCAGCGCCGAGGCGATGCGCAGCTGGT
CGTCGAAGCTGTTGCCCCGCACCAGGTACTGGCCGTTGATGATGATGGCCGGGGTGCCCG
GGATCTTGGTGCGCTGGGCGAACGCGCGCGCGGCCTCGACCTTCTTCTGCACGGCATCGC
CGCGCAGCGCCTGGAGGTAGCGGTCCGGGGTCACGCCGTAGGCCTTGTAGAACGTGGCGA
GCTCATCGGCCGAGACGTTCTGCATCGGCAGCGATCCCTGCTCGTGCAGGGCCTTGAACA
CGGCAGCGTGGCTGCGCTTGGCCACGCCGACTTCGTCGGCGGCGTAGTAGGCCAGTGCCC
AGGCATCCCAGGCGCCACCGAAGGCCGCCGGCACCGGGGTGAAACGCACGTCGGCCGGCA
GCTTGGCCGCCCAGGCTTCCAGCTGCGGTTCGAAATGGGCGCAGTGCGGGCAGGTATAGC
CGAAGACCTCGACCACTTCGATCTTGCCGGCCAGCGGCTGGAACGGGCCTGGCTGGGCGA
TGCGCTCGTAGTCTTTGCCCTCGACCAGCGGGGCATTGGCGGGGGTGGCGGCGCAGGCTG
CCAGCGGCAGCAGCACCAGCACGGACAACAGCAGGCGGGAAATCAACCTCATCGACACGC
ATCTCCGTTGAAAAAAGCAACGCCGGCGCGGTCGCCGGCGTGAAGGAAACATACCGCAGC
CGTGGGCCGGCGTCGCGGCCCGGGCCGACCAGTGGTGGTCAGGGGGCGGCAGCCGGTTGC
GTCGGCGTGGCCGCAGCGGCCACATCGTCGGCCTTGTTGTGCAGGCCCTGCAGGTAGCTC
GACAGCGCCTGCACCTCCTGCTCGCTGAGCTTCTGCGCGACCGTGGCCATGATCTGGAAG
TGCGCCTTGTCGGTCTCGTTGGTCTGGCCGGCCTGGTACTCCTGCAGGCGGCGCGCGACA
TAGCTGGCGTGCTGCCCACCGAGGTGCGGATAGGCCGGGCCGGGATTGCCGGCACCGCTG
GGGCCGTGGCAGGCCATGCAGGCCGGCAGGCCGCGCTTGGCATCGCCGCCGCGGTACAGC
TGCTGGCCGATCTCGTAGAACTTCATGCCCTTGTAGGGGCCATCGGTCACTGCCGTGTCA
TCGGCGATGCCGGCGTTGGCCTTCTGCGTGGCGAAGTAGGCGCCGATATCGCGCATGTCC
TGCGGGGTGAGGTTCTGCACGAACGGCACCATCGCCACCGCCGCGCCGGAACTGCGCTGG
CCGTTGGCGATCAGGGCCATCTGCTGGGCCACGTAGCGCTCGCTCTGGCCGGCAATGGAC
GGGTACATCTCCACCGTGGAGTTGCCGTCGGCACCATGGCAGGCCGCGCAGGCCGTCGCC
TTGGTCTGGCCGGCCTTGGCATCGCCCCAGTGGGTCTTGCTGAAGTCCACCTCCAGCGAG
GCGGTATTGATCGGCCCGTTGTCGGGCAGCGGGGTCAACGTGGTCTGCGCGAACGCAGCA
GCGGCAACGACTACAGCAGTGGCAAGGGCGGATACGGCAAGAACGCGAGCGTGGCGCATG
CTGAAGCTCCGTATGGACCGGGCCGGACGGTGGCCGCCGGCATCGCCCGGATTATCAACG
CCGTTTCCGCGCACGGTCAACGCAGCAGTGCAGCAAAATGGCCGCAGCGGCCGCCGACAC
GGGCGCGCGGCGCCGCAACATGCGATCCTAGGCACATGTCATTGCTCATCGAACGCGCCC
GTTACCACCTTTCGGCCCACAACGTGCGGCAGCTGCCGCCCGACGAAGGGGCTGAAGTGG
CCTTCGCCGGCCGCTCCAACGCCGGCAAGTCCAGTGCGCTCAACGCGCTGACCCGCCAGA
ACGCCCTGGCCCGTGTCTCCAAGACCCCCGGCCGCACCCAGCAGCTGGTGTTCTTCCAGG
TCACCCCGGAAGCGCATCTGGTCGACCTGCCCGGTTACGGCTACGCCAAGGTGCCGCTGG
ACCTGCAGGCGCACTGGCAGGCCTTCATTGACAAGTATTTCCGCACCCGCGAGGCCCTCA
AGGGCCTGGTGGTGGTGATGGACATCCGCCACCCCCTGAAGGACTACGACCGGCAGATGC
TGTCCTATGCCGTGCAGCGTGGCCTGCCGGCGCACGCGTTGCTGACCAAGGCCGACAAGC
TCAGCCGCAGCCAGCAGATGCAGTCCCTGCAGAAGGTGCGCAAGGAGCTGCAATCGGCTT
ACGGTGACAGCGTCAGCGTGCAGGTGTTCTCCGGCGAAGACCGTACCGGCGTGGACGAAG
CCCGCGGCGTGATCGGCGGCTGGCTGGGGCTGGAATAAGGCATTTACGGTCGCCCGGCTG
GCAGCCGGGCGCTACCCGATCGGGTGGGTGCCGACCTTGGTCGGCACACCCTCACAACGG
CGAATACTCCGCCGGCACCCACGCATAGGCCTGGCCCTCGCCACGCACATGGCCCAGGCC
CGGGAACGGCAGGTGCGCACCGGCCACCCACCAACCGTTGGCGGTGGCCTGCTGCAGCAG
CCCGCGACGGCTGGCGATGGCCGCCTTGCGGTCCGAATCGGCCTCGAATGCCGCTTCCGG
GTGCGCGAACTGCACCGCATGGAAGTGCAGCACATCACCCCACACCAGCAGTGACTGGCC
CTGGCTGTCGAACCGGTAGGAGACATGGCCGGGGGTATGGCCGTGGGTGTCCATCGCCAC
CGCGCCACCGGGCAGGGCATCGCCGGGGCTGAACGTGCGCAGGTGGCCGCTGGCCTGGTA
GGGCGCGACCGCGTTGCGTGCCAGCGGGAAGGCGAAGCGCACGCCCTTCGGCGCCGTGGC
CTCGCTGGCCGGGCTGAGCCAGTAATCGGCATCGGCCTTGGACAGCCACACCGTGGCATT
CGGGTAGGCCGGCTTGCCCTGCGCGTCGAGCACGCCGCACAGATGGTCCGGGTGGGCGTG
AGTCAGCAGCACCTCGTCCACCTCGGCCGGGTCCACGCCGGAGGCGCGCAGGTTGCCCAG
CACCTGGCCCAGGCCGGGGCCGAAGCACTGCGCGGTGCCGGTATCGACCAGGGTCAGGTG
GTTGCCCTGGCGCACCAGGAAGGCGTTGATCGCGGTCTGCAGGCCCTTCTTGTCTTCCGG
TACGTAGCGGCCTTCCAACAGGCGGCTGACCAGTGTCGGCGGCACGTTGACCACTTCCTG
CCGGCCCAGCGCGACCACGCCGTCGAACAGGGCGGTGACCTGCAGCGCACCAACGCGCTG
GTGGTAGACGCCGGGCACCTGCTGGGTGGGAGCGGGCGAGGTGGCTTCGGCCAGTGCAGC
CAGCGGCAGGGACGACAGGGCCAGCAGCAGGGCGCCGCGCAGCGGCAGGGGACGCAGGAT
CATGGCGGTTCTCGGTGGATGACGGGCGGTTCCGTTGTGCCCAGCGTGCCGTGGCCGGCG
TGTGCACGGCGCTCAAACCACTGCGCGGAATGCTCAGGGAAGGGGGGGCTGCAGGGCTGC
GCCCTGCACCCGCAGAGGCAACGGCAACGGCCGAAGCAACAGCAACAGCGACAGCGGGCT
ATCTGGGATGGCGGGGTGGGTCCGGTTGCGGGAGACGCCGTAAACCCCGCTCCGCGGTCC
GGCCCAGTCGCTGGCGGCTGGGCGTTCGGGCGCTTGCGAAGCAGTGCTTCGCAAGCAAAG
CGCCCTCACCCATGGGGGCTTGGCCGCGGCATCCATGCCGCGGACACTCCCGCAACCGGA
CCCACCCCGCCTTCGACAGTTTTCCGCGATCTGTCAGCTCGCGGGGTCAGATCCGTTTTC
CGCAGGAAAACGGATCTGACCCCAGATCGATTTCGATATCTGACAGATGTGTCGACCAAG
GTCGACACCTACCAACAGCCGCCGGAATCTGTCGAGGGCGGGGCACTGTGGGTTGGCGGG
GTGTGAGCCGCATGGATGCGGCGACCAAGCCCCCATGGACGGGTTTACGGCGTCCCCGCA
AACCCACAGTGCCCCGCCATCCCACGGGATGCACGCTATTGCTGTTGCTCTTGCTCTTGC
TTCGGCAGGTGCAGGGCGCAGCCCTGCCGAACCCCCTCAAATATCTGTGGGAGCCAGCCC
GTACTGCTCGGCGAAGCGCTTGCTGAAACTGGCCGCAGACCGGTAGCCCGCGCGTGCGGC
CACGGTCTTCAACGGCAGGTCGGTGGTGTAGAGCAGCTGCATGCCATGTGCCAGCCGGGC
CTCGGTGAGCAGCTGGCGCAGGCTGGTGTCCTCGGCCGCCAGGCGACGGCGCAGGGTCGC
GCCGCTCAGCGCGAACTGTTCTTCCACATCGCGTGATTGCCAGTCGCGTGCTGGTTCGGC
GGCGATGCGGTCGCGGATCTGTTCGCCCAGGCTTGGAGCCTGCGGCAGCAGCAGGTTGCC
GTGGCCCTGTCGGCACAGGGTCAGCACCAGCGAGGCCAGGGCCAGCCGCGCGTCGCTGTA
ACGGCCGTCCTGCAGCGATTGCCGCCACTGGCGCAGCACCGCGCCATGGTCGATCAACGG
CAGTCGCGCCATCGCCTGGCCGGGGGCGGGAAGCTCTTCATTCCAGAGCGTACGCGCCGC
CGCCAGCACTTCGGTGCAGAGCGGCACGATGGCACTGAGGTAGCGGCCGCTGCAGGGATC
GGGGGTGTTGACCACGTCGATGCGGCACCGCTGGGTCAGCAGCAGGATGTCGCCGGGAAC
GAACGTCAGCGACTGGTGTGCGGTACGTACCTGCTTGCGGCCTTCTAGCAGGATCGCGAA
CTGCGGTTGCGGAACCTCCACCGAGCTGGCGCCATGCTCGCGGCGTGCGGTGATGCAGGC
ATAGCCCTCGGCGCGCCCGCAGCCGGCCAGGCTGGCCATCTCGGCCAGCAACGCAGTGGC
CGCTGGCAGCATGCCGGTCATGACACCTGGGCACCGAACAGGCGACCGACGCCGGCCGCC
GCAGCCATCGCCAGCGCGCCCCAGAACATCACCCGGACCGCGCCGCGTACAGGCGGTGCG
CCCCCGGCCTGGGCCGCCACCGCGCCGGTCAGGCACAGGCCGAGCAGGGTGCTGGCCGTG
GTCATCAACGCAACCTTGTCGGTCGGCGCGAGCAGGGCGGTCAGCACCGGCAGCGCCGCA
CCGCAGGTGAACGCACCGGCCGAGGCCAGCGCCGCCTGCAGCGGGCGCGCGCGCAGGGTG
TCAGTGATGCCCAGCTCATCGCGGGCGTGGGCACCCAGTGCATCGTGGGCGGTAAGCTGT
TCGGCCACCTGCCGGGCCAATGCAGGCTCCAGGCCGCGGTGGCGGTAGATCGCGGCCAGC
TCCTCCAGTTCGCTGTGCGGGTCTTCGCGCAGCTCGCGCTTTTCCATTGCCAGGTCGGCC
GCTTCGGTGTCGGCCTGGGTCTGCACCGACACATACTCGCCGGCGGCCATCGACATCGCG
CCGGCCACGGTGCCGGCCACGCCGGTGGCAAGGATAGTGGTGGCGGAGGCGCCGCTGGCC
GCCACGCCGACCACCAGGCCGGCCACCGAGACGATGCCATCGTTGGCCCCCAGCACGGCG
GCACGCAACCAGCCGACGCGCTCGGAGCGGTGCAGTTCGGGGTGTCGCGAATGACGGTTC
ATGACGCCGAGTGTACGAGGGTCAAGAGGGCGTCGGTAGGATGCTGAAACCCGTCACCGT
CGCATGACGCAACGGGGTGCCACGCTATAGTGCGCCCTTGCGATGGAAGGCCGCGAGCCC
CACATCCCCCGCCACCGTCCAGCGAGCCTTCCCCTTGTCGAGCCCCAGCCACGTCGCCGA
TACCCCCATTACCGACCGCTCGCAGCTGGTGGAGGTGATCGCCTCCGGCGAAAAGCCCCG
CGCGCAGTGGCGCATCGGTACCGAGCACGAGAAATTCGGGTTCCGCCTGGACGACCTGCG
CCCGCCGACCTTCGAGGGCGAGCGCGGCATCGAAGCGTTGCTCAACGGGTTGGTCCGCTT
CGGCTGGGAGCCGGTGCAGGAAAACGGCAACACGATCGCGCTGCTGCGCGACGGTGCCTC
GGTGACGCTGGAACCGGCTGGACAGCTGGAACTGTCCGGCGCGGCGCTGGAGACCATCCA
CCAGACCTGCGTGGAGACCGGCACCCACCTCAACGAAGTGGCACAGGTGGCCGGCGAACT
GCAGCTGGGTTTCCTCGGCATGGGCTTCCAGCCGAAGTGGAAGCGCGATGAAATGCCCTG
GATGCCGAAGGGGCGCTACAAGATCATGCGCTCGTACATGCCCAAGGTCGGTTCGCTGGG
CCTGGACATGATGACCCGCACCTGCACGGTGCAGGTGAACCTGGACTACGCCACCGAAGC
GGACATGGTGAAGAAGTTCCGCGTGTCGCTGGCGCTGCAGCCGATCGCCACCGCGCTGTT
CGCCGATTCGCCGTTCACCGAAGGCAAGCCGAACGGCTACCTGAGCTACCGCTCGCACAT
CTGGACCGACACCGACGCCGACCGCACCGGCATGCTCGACTTCGTGTTCGAGGATGGTTT
TGGTTACGAGCGCTATGTCGACTACCTGCTCGACGTGCCGATGTATTTCTCCTACCGCGA
TGGCATCTACCACGACGCCAGCGGGCAGAGCTTCCGCGATTTCATGCAGGCCAGGCTGCC
GGTGCTGCCGGGTGCGCTGCCGACGCTGCGCGACTGGTCGGACCACATGACCACCGCGTT
CCCGGAAGTGCGCCTGAAGAAGTACCTGGAAATGCGCGGTGCCGATGGTGGCCCGTGGAG
CCGCCTGTGTGCGCTGCCGGCATTCTGGGTGGGCCTGTTGTATGACGACACCGCACTGGA
TGCCGCCTGGGACCTGGTACGCGATTTCACCCTGGCCGAGCGCCATGCACTGCGCGACGG
CGTGCCGAAGCATGCGATGAACCTGCCGTTCCGCAATGGCACGGTGCGCGACCTGGCCCG
CGAAGCGGTGAAGATTTCCGTCGAAGGCCTCAGGCGCCGTGCGGCGCGCAATGCCGACGG
CCAGGACGAGAGCAAGTTCCTGGACGTGCTGCAGGAGATCGTCGAATCCGGCCTGACCCC
GGCCGAGCGCAAGCTGGCGCTGTTCCATGGCCGCTGGCACGGCGACGTCGATCCGGTGTT
CCGCGAGTTCGCGTACTGAGTGGATTGCGGTAGTGTCGGCCGCTGGCCGGCAGATGTATG
GGGTTGCCGGCCAGCGGCCGGCACTACCAGAAGAAAAACCCCGGCATTGCCGGGTTTTTT
CTTTTTCGCATCTGCCCTGGATCAGGCGGCGTTCTGCATCGTCGCCATGTCGATCACGAA
GCGGTAGCGCACATCGTTCTTCGCCATGCGTTCCCAGGCTTCGTTGACGTTCTTGATGTC
GATGATCTCGACGTCGCTGACGATGCCGTGCTCGGCACAGAAGTCCATCATTTCCTGGGT
TTCGGCCATGCCGCCGATTGCCGAGCCGGTCAGGTGCTTGCGGCCGAAGATCACGCTGCC
GCCGGTCAGCGGCGGGTCCAGTTCGGTCAGCACGCCGACCAGGCACATGGTGGCCTCGCG
CTTGAGCAGGCCCATGTACGGGTTGGTGTCATGGCCGACCGGGATGGTGTTGAGCAGGAA
GTCGAAGCTGCCGGCGTGCGCCTTCATCTGCGCGGCATCGCGCGAGACCAGTACCTCATC
GGCGCCCAGGCGCTTGGCATCGGCACCCTTTTCCGGCGTGGTGGTGATCATCACGACGTG
CGCGCCCAGTGCCTTGGCGAACTTCACGCCCATGTGGCCGAGGCCACCGAGACCGATCAC
GCCCACCTTCTGCCCCGGGCCGACCTTCCAGTGGCGCAGCGGCGACCAGGTGGTGATGCC
GGCGCACAACAGCGGGGCGGCCGCCTTCAGGTCGAGGGTGTCGGACACCTTCACCACGAA
GCGCTGCTCGACCACCACGTGGTCGGAATAGCCGCCGTAGGTCGGCGCGCCGGTTTCGCG
TTCACGGCCGTTGTAGGTCCAGGTCGCGCCTTCGGCGCAATATTGCTCCAGATCGTGCTC
ACAGGCGTCGCAGTGGCGGCACGAGTCGACCATGCAGCCGACGCCGGCGTGGTCGCCAAC
CTTGAAGCGGGTGACGTTGCTGCCGACTTCGGTCACCCGGCCGATGATCTCGTGGCCCGG
CACCATCGGGTAGATCGAGCCACCCCAGTCATCGCGGGCCTGGTGCAGGTCGGAATGGCA
GATGCCGCTGTAGAGGATCTCGATGCGCACGTCGTCCGGGCCGACCGCGCGGCGTTCGAA
CTCGTACGGGACCAGCGGGTCGGTATGGGAATGGGCGGCGTAACCACGGGCGAGGGACAT
GGGGAATCCTTGGCAGGGTTTATCGAAAGGCGTTTTACAATACGCCCCGCAACCAGCAGC
AAGAAGCGCGGATATCGGCATGATTCATCAAGTGAAACTGCACAATCGTGGCCACTGACA
ACCTCTCCCACCTGGCCGCGTTCGCCGCGGTCGCCCGCCACCGCAGCTTCCGCCGTGCCG
GCGCCGAGCTGGCGCTGTCGACCTCGGCGGTGAGCTACGCGATCCGCGCGCTGGAGGAAC
GGTTGGGGGTGGGCCTGTTCCATCGCACCACCCGCAGCGTGGCCCTGACCGAGGCCGGGC
AGCGCCTGCTGGAGCGCCTGCAGCCGGCGTTGGGGCAGGTGCACGACGCACTGGAAGAAA
TGAACCACTTCCGCGCAGCCCCGGCCGGCCTGCTGCGCATCAACGCCACCCGCGCGGCGG
TACCGACCCAGTTGGGGCCGAGGCTGGCGCGCTTCCTGCACGCCCATCCCGACGTGCGGG
TGGAGCTGACCGAAAATGACGGCCTGGTCGACATCGTCGCCGAGGGCTACGACGCCGGCG
TGCGCCTGCATGAGTTCGTGCCGGAGGACATGGTGGCGGTGCCGATGGGGCCGCCACTGC
GCGGGCTGATCGTCGGCTCGCCGGACTACCTGCGGCGTCGGCCGGCACCGCAGCATCCGC
GCGACCTGGCCGCGCACGAATGCATCCGCTTCCGCTTCGCCAGTGGGCACCTGTACAAGT
GGCAGTTCGAGCGCGATGGGCAGGCGCTGGAGATCGACGTGCCCGGGCGGTTGACCCTGT
GCGAGCAGGGCACGATCGTGCGCGCCGTTCTGGATGGCATCGGCCTGGCGTACGTGCTGG
AAGACACGGCAAGGCCGTACATCGAATCGGGGCAGATGGTGGCGGTGCTGGAAGACTGGA
GCGAGCCGTTTGCCGGCTTCGCGCTGTACTACCCGAAGCAGCGGCAGATGCCGGGCGCGT
TGCGTGCGTTCGTGGATATGTTGCGCGAGTGAGTTGCGATGGATGACGTGGTGCCGACCA
ACGGTCGGCACCCACCGGGGCAGGGCGTTGCCGATCAACGAATCGACATCGGCCGGTAGA
TCCACGCCATGCGTGGATGGCACCACGCTACGGCCCTTGCAACACCGGCGCCAACAACGC
CACGCACTCACGCAGATGCATCTCCACCGGCGCATCCTCGGCCACCACGCCGATCACGCG
TTCGCGCAGCGGCTCGGCCACGGCCATCGCCAGGATCAGCCGCGCCATGCATGCGGAATC
TCCCTCGCGCAGCAGTCCACGCTGCTGCTGACGTGCCAGCCAGTCGGCCAGCAGCGCACG
GCCGCGTTCGATGCCGTTGTCGAGGTAGGCCTGCAGCAGCGCGTCCTTGCCGGGGAAATC
GGTGGCCAGCAGGCGGAACACCTGCACCGCCTGCGCCGATAGCGCCTGCGTGCACACCGC
GTGCAGGATGTCCTGCAGCAACGGCACGACCTCTTGGGCATTGCGCGCATCACGCTGCAG
CTTTGGCGCGAAGCCGTCGGTCCACTCACGCACCGCCAACCCGACCAGCTCCTCGCGGTT
GCTGGCATGGCGGTAGACGGTCTTCTTCGCCACCCCGGCGTGCGCCGCCACCGCTTCAAT
GGTGGTGGCCTCGTAACCCTGTGCCAGCAGCAGCTCCAGCGTGGCCTGCAGCACCGCGTG
GCGGACTTCGGCTTCCGGTCGCGCAGGGCGGCCACGGCGGCGGGTCGGTGATGTGGGCGC
GGGCAGGGTGGTGCTGTTCATTGCGCCCATCTTACCGCATCCGGTTAATTGCGAAACGTA
AAGCGTTTCCGTATTTTCGAGTCTCCCAACCCGTAGGAGACCCCCATGGATACCGCTGTG
AACGCTCGCCCCTGGCTGGACCACCACGATCTGCTGGACCCGGCGCCGATGCATCTGGAA
ACCGGCATCCAGCGCCGCGAAGACGGCACGATGCTGGTGGCGGTGCGCACCGATCTGCAC
GGCTGCAAGGGCCGCATGCTGGACTGGTGGTTCACCTTCTTCGAGACCACCCAGCACATC
CGCTGGTGGCATCCGGTCGATCATGTCGAGCATCGCGGCTGGGACGCGGCCTGGCAGCGC
GGGCGCAGCTACCACGGCGCCAGCATCCATGCGGTGGAATCGCTCGCTGACATTCCGCCG
GTGGCGGCGCGCCTGAAGTTCCATGACCCGCGCACCTTGCTGGTGCCCGAACGCCTGCAG
GCGGCACAGGATGCAGGCCATGTATCGGCGGTGATCGCCGCGCGCATCGGCTTCGGTGAT
CACGTGCGTCTGGATGTACAGGGCGATCCCTGCGATGGGCAGATGCTGCATGTGGCGCGC
GATACGCCGTTTGGCTGCGTGCTGCGCAGCCGCTTCGTGCTCGGCCTGGACAGCGCCGAT
CCGCGTCGCGATGCCGGCGACGCGGTCGGCCTGGGCCTGCTCAGGCACTGCTATACGGAG
TTCAGTTTCCTGTCGCGGCTGCTGCCTTCGCTGTACTACGGCGAGCGCGCCAACGGCGAA
GCAGTGCCGTTGCCGTGGTGAACGGCGCGCCGGTCATTCAACCAGCGCATCGTAGCCTTC
GCCACTGAACTGGATCAGGCAGAAGCCATGCCCGAACGGATCGGCCAGTACGGCGATGCG
TCCTCAGCGACGCTCGCGCACGGACTGCTCGAGTGTCGCCCCGGCCGCAACTGCACGTGC
CAGCGCGGCTTCAATGTCATCCACCACCCAGTCCAGGTGCAGCGGCGTCCAATGACGCTC
GTAGTCGCGCACGTCGCCGTCTTCCGTGGCGGCGCTGCCGGCGTCGTTGTGCAGCAGGTA
GAGCGGCGTTGGCCCACCGAGCAGCTCCACGGCGCCCGGGCCGAGACGGCGGCCGATGCG
CAGGCCGAAGGCCCGGATGTAGAAGTCTTCGGCGGCGGCCAGGTCGGGCACGTCCATGTT
GACGATGAAGCTGTGGGCAGTGGCGTTCATGGTAGCGATGGGCGGCATCCGGTGGTCGCA
GTCTAGTCCTGCCGCGTGGTGCTGCCGGTTCATCTCCTGCGCGGATTCGGGCAAGCTGGG
CGGTCTCGATCGACAAGGACATCCATGAGCGCGCTATCCGGCATAGAACAGGCCACCGGC
CAGACCTTCCCGCCCCTGTTCAAGCAGTTGCATGCAGCGGGTCGGTTGAGCTGGGGTGCT
CCCCATCCGGAATGGTCCGAGGTGGTATTCCCGGCGCTGCAGGCAGAACCGCCGGTGCTG
CTGTACGCCCAGGATTATGAGCCGTTGGAACACGATGAACTGCTCGAGGCGTGGCAGGAG
CTGACCGCGGAGGATCATTACAATCCCCTGCGCACTGACCTGCAGTTGCTGCCCTTTGCG
CGGACCGGCGCGGGTGACAGTTACTGTTTCTGGAGCAACGCGCCCGGTTTCAGCGAACCG
CCGGTGGTGATGGTGTGGCATGACGACGACCGTGCCGACGTGCTGGCCGCCAGCTACCAG
GATTTCGTGTTCCGCAAGATGGTCGAAGCGGTTGCCGACTACCAGCGGCCGTACACACTG
CTGTCGCACGGCGAGCTGGCCGGGAATCTGCAGCGCTGGCTGCAGACTCACCATTCCTTC
CTGCGCGGCGACCAGTACGCGGCATTGCAGCGGCTGTTCGCCCGCGTTGACGATATTGAA
GAAGGGAACTTCAGCGAAGACGAGGCACAGGCCATCGTCGCTGAAGTGATCGGCTTCGAG
CGGTTGGACGAGTCGTTCGCCTACGTGCGCGAGGACGCCTGAGGGCTGGGGTCGGATCCG
GGCGCAGCGTGGCTCTGACTCCTTGTTCGCCGAACAGGGGTCAGAGCCCTTTCCGTTGGA
AGGGGATCCGACCCCGTGCGGGCCCCGTGCGGGATCAGCCTGCGGCCGGGTAATCGAGAT
AGCCCGCCTCGCCGCCCCCGTAATAGGTGCTGCGGTCGGGCGTGGCCAACGCGATGTTGC
GCTGCAGGCGTTCGACCAGATCCGGGTTGGCGATGAACGGCTGGCCGAACGCGGCAAGGT
CGATGGTGCCGGCCTCGACCAGCTGCAGGGCGCGTTCGCGGGTCATGCCGCCGGCCAGGA
TCACGGTGCCACCGTAGGCCTGCTTGAACTGCTGCAGGAAGGCCTCGCCCAGCACCGACT
GGCCCGCCTGCTGGTTGTCGTTGAGATGCACATAGGCCAGGCCGCGCTTGCCCAGTTCCT
CGGCCAGGTACAGATAGGTGGCCTCGTTGTCGGGGTAGAACGGCATGTCGAAGGTGAGAT
TGTTCGGTGCCAGGCGCACGCCGATGCGCTGCGCACCGATGCGCTGGGCCATCGCATCGA
CGGTGTCCAGGATCAAGCGCGCGCGGTTGGGCAGCGAGCCGCCGTAGTGATCTTCGCGCT
GGTTGATGACCGGATTGAGGAACTGTTCGAACAGGTAGCCGTTGGCGGCATGCAGTTCGA
TGCCGTCGAATCCGGCGGCGATGGCGTTCTCTGCGCCGCGCACGAAGTCGTCGACGATGC
CGGGGATCTCTGCGGTCTCCAGTGCACGTGCCGGGGTGGGATCGGCGTGGCCGCGGCTGC
CATCGTCCAGGTACACGAACGAGGTGTTCTTCGGTGCGCTGGCCACCGGGCGGGTACCGG
CGCTGACCGGTTGCCCACCGTCGGGCTGCAGCGAGGAATGCGACATGCGGCCGACGTGCC
AGAGCTGGGCGAAGATCGTGCCCTGTGCGGCATGCACCGCCTCGGTGACGAGCTTCCACC
CGGCCACCTGCTCGGCCGACCAGATACCCGGGACGTCGATGTAGCCCTGGCCCTGCGGCG
AGACCGGGGTGCCTTCACTGATGATCAGGCCGGCGCTGGCGCGCTGCCGGTAGTACTGCG
CGGTGAGTTCGTTGGCGACCGCACCGGGGTTGCGGGCGCGGGTCATCGGGGCCATCGCGA
TGCGGTTGCGCAGGGCGGTGCCTGCCAGATCGAAGGGGCGGAACAGGGCGGCGATCATGT
CGGTCATCTCGGTGTGGGGGAAGGCGCCAGCGGCGCGATGCACACAGGATGGAGTTGACA
TGCGGACGCATAAAGCGCTTCGATCTCCCTGGGCGCGGGACTATTTGTCCCCAATGGAGC
GTGATAGATGCTGCCGCTGGAATCGTTGAATGGCCTGGTGACCTTCGTTACCACGGCCCG
CTCAGGCAGCTTCACCGAGGCTGCCGACGCGCTGGGCATCTCGCGCTCGGCAGTGGGCAA
GGCCATCGCCCGGCTGGAAGCGCGGCTGGGCGTGCGCCTGTTCCACCGCACCACGCGGCG
CATCGCGCTGACCACCGATGGCGAGGCGTACTACGCATCGTGTGCGGCGGCGCTGGAAGA
AATCTCCGCCGCCGAAGCCTGCCTGGGGTCGGCCGGCCTGCCCAGCGGACGGCTGCGCAT
CGACATGCCGTCCTCGTTCGGGCGGCTGGTGGTGCTGCCCGTGCTGCTGCGCCTGTGCCG
GCAGTACCCGGACCTGCAACTGACGATGACCTTCACCGATCACTTCGTCGATCCGGTCGA
AGAGGGCATCGACCTGCTGATCCGCTTCGGCGGGTTGCACCAGGCCGAGCACCTGGTCGC
GCGCCGGCTGGGTCGCCAGCGCCTGGTCACCTGCGCATCGCCGGAGTACCTGCAGGCGCA
TGGCGTGCCAGCGACCGTGGAGGAACTGGCGCAGCATCGCAGCATCGTCGGCTTCCGCCA
TGGGCAACCGGTGGCGTGGCGGATTGGCAGTGATGACGCCGAGGGAACGTTCATCCCGAA
CGCGGCCTACCAGCTCAACGATGGTGACGCAGTGATCGATGCGGCCATCGCAGGACTGGG
CATCTGCCAGATGCCCATTTCACTGGTACGCCGACATCTGGAATCCGGCGCGCTGCACTC
GGTGCTGGATGCGCACATGCAACGGCATATCGACATCCATGCGCTGTGGCCACCGACTCG
GCACCTGCGGCCGAAGGTGCGCTATGTGGTGGATGAGCTGGCGCGGCTGGCGGCTCAGGG
CCTGTTTGACTGAGCGTAGGGCGTCAGTAGTCGACGATCCGGGCGGACGTGTCTTCGCCT
TCCTGAAGTGCTTCAAATACCTCAGCCAGAAGCGCGATCAGATCGCGCCCATGTGAGGTG
ACGAAGTAGGTCGCCAGGCTGTCGATGTCGCCAGCGATATCGTCTCCCCACGGTGGACGC
TGGGTTCGATCCTCGAACGACCAGATGACACGGGCTGGCGGAAGCTCGGCCAGCTCGCGG
CGGACCCTATGCAGTTCGGCCAGCGCGTCGGCAGCATCTGATTGCTGCAGTCAGCCGGCG
TACAGTTGCCTCATGAGGATAGGGAAACGGCTTCCCCATCCATCCGGTTCCAGATTGCCG
GTGATCGTCGAGAAGAACGCGTACAGAAAGTCGCCGCTGCCGATCTCATCGGTGATGCGC
CCGAGCTGGATACCAACGCCCATTACCTGTTCCTGATTCTGTAGTTCCCAGAGCATGCCT
CATGTGTTGATGGTAGAAGCTGGGTTTCTGTAAATGATTGATCCTAATGAATTCAAGGGC
GCCGCTGCGGAGGCGGGAGATGCCATTCCCGTCACCTTGAGAACATCTGTGTATACTATC
CCCCAGTATAGTTCCGAGGTGGCCTCGCCATGCCGCACTCCCCCGAAGAGAAGAAGAAGG
TCCTGGCCCGCGTGCGCCGCATCCGTGGCCAGTGCGATGCGCTGGACCGCGCGCTGGAAG
CTGGCGCCGACTGCGGGCCGGTGCTGCAGCAGATCGCCGCCATCCGTGGCGCGGTCAACG
GCCTGATGTCCGAGGTGATGGAGGCCCATCTGCGCGAGGAGTTCGGGCAACCCGCCGCCT
CCGACGAACAACGCGCCGAACGCGTGCGCGACATGAGCGCGTTGATCCGTTCGTACCTGA
AATAAACGACGGCGCAACATGGCGCCGCCCATCCTGTCATTGCCTGTCTCTGGAGAGTCC
ACCATGAAGTCCCGTGCCGCCGTCGCCTTTGGTCCCGGCCAGCCGCTGCAGATCGTCGAG
ATCGACGTCGCCCCGCCGAAGAAGGGCGAAGTGCTGGTGAAGATCACCCACACCGGTGTC
TGCCACACCGATGCGTTCACGCTGTCCGGCGATGATCCGGAAGGCCTGTTCCCGGTGGTG
CTGGGCCATGAAGGCGCCGGCATCGTGGTTGAAGTGGGCGAGGGCGTGACCAGCGTCAAG
CCGGGCGACCACGTGATTCCGCTGTACACCGCCGAGTGCGGCGAGTGCCTGTTCTGCAAG
AGCGGCAAGACCAACCTGTGCGTGGCCGTGCGCGCGACCCAGGGCAAGGGCGTGATGCCC
GATGGCACCAGCCGCTTCAGCTACAACGGTGAGCCGCTGTACCACTACATGGGTTGCTCG
ACCTTCAGCGAGTACACCGTGGTGGCCGAAGTGTCGCTGGCGAAGATCAATCCGGAAGCA
AACCCGGAACACGTCTGCCTGCTCGGCTGCGGCGTCACCACCGGCATCGGCGCGGTGCAC
AACACCGCCAAGGTGCAGGAAGGCGACAGCGTGGCGGTGTTCGGCCTCGGCGGCATCGGC
CTGGCGGTGATCCAGGGTGCGCGCCAGGCCAAGGCTGGCCGCATCATCGCGGTGGACACC
AATCCGTCCAAGTTCGAACTGGCGCGCGAATTCGGCGCCACCGACTGCATCAACCCGAAG
GATTTCGATAAGCCGATCCAGCAGGTCATCGTCGAGATGACGACCTGGGGCGTGGACCAC
AGCTTCGAGTGCATCGGCAACGTCAATGTGATGCGCGCGGCGCTGGAATGCGCGCACCGT
GGCTGGGGCCAGAGCGTGGTGATCGGCGTGGCCGGTTCGGGCCAGGAGATCTCCACCCGT
CCGTTCCAGCTGGTGACCGGCCGCAAGTGGATGGGCACCGCCTTCGGTGGCGTGAAGGGC
CGCAGCCAGCTGCCGGGCATGGTCGAGGATGCGATGAAGGGCGATATCGAACTGGCCCCG
TTCGTCACCCACACCATGGAACTGGACAAGATCAACGACGCCTTCGACCTGATGCATGAA
GGCAAGTCGATCCGTTCGGTGGTCCACTACTGAGCCGCGGCGTGGGCTGGTTCGACGCCC
TGCGCAGGCCGCGTGCGGAGGATCCACGCGCGGCCCTGGTCGACCCGATCGAGCAGGCGC
TGCGCGCGCTGGGGTGGGTCGAGGGCGGCGTGGGTCCTCCGCGCGTGGTGGACTCGCCCT
TCGGCATTGATGAAATGCCGTTCGAGCACTGGCTGGCACAGGTATTCCTGCCGCGCCTGC
ACGAAGCCCGCGCCGACGGCCAGTGGCCACCGCGCAGCGACGTGGCGGTGGCGGCGTACC
GCAACCTGGACGGCCAGCCTGGCGTCGAATCGTTGCTGCGCCTGCTGGCACAGCTGGATG
AACTGATCAACCAAGGCGTCCACGCCGGGCGTGGATAAGCCGACCAAGGTCGGCATCTAC
CAGAAGCACGCGTGCGCTGACGCGCCGCGCAGGAGAGCACCATGGAACGCATTGAACACC
GCGCCTGTTTCGGCGGCTGGCAGGACGTCTACCGCCATCATTCGACCACGCTGGGCTGCG
ACATGCAGTTCGCCGTGTACCTGCCGCCGCAGGCGGAAACGCAGACGCTGCCGGTGCTGT
ACTGGCTGAGCGGGCTGACCTGCACCGAGCAGAATTTCATCACCAAGGCGGGCGCGCAGC
GCTATGCGGCCGAACACGGCGTGATCATTGTCGCGCCTGATACCAGCCCGCGCGGTGATG
ACGTGGCCGATGCCGAAGGCTACGACCTGGGCAAGGGCGCAGGGTTCTACCTCAACGCCA
CCCGTGCACCGTGGGCGAAGCACTTCCGCATGCATGACTATGTAGTGCAGGAATTGCCGG
CGCTGATCGAAGCGGAGTTCCCGGCGACCGGCGCACGCGCCATCAGCGGGCACTCGATGG
GCGGCCACGGTGCGCTGGTGATCGCGCTGCGCAATCCGGGGCGCTACCGCAGCGTGTCGG
CGTTCTCGCCGATCGTCGCGCCCAGCCATGTTCCGTGGGGGCAGAAGGCCTTCCACGCCT
ACCTTGGCGACAACCCGGCCGACTGGGCGCAATGGGACGCCTGCGCATTGATTGCCGCGG
CCAGCGAGCGCCTGCCGTTGCTGGTCGACCAGGGCGAGGCGGACGAGTTCCTGCAGACCC
AGCTGCAGCCGCAGCGCCTGCAGGAGGCCTGCGCCGCTGCCGGCCATCCGCTGACCCTGC
GCCTGCAGCCCGGCTACGACCACAGCTACTACTTCATTGGCAGCTTCATCGGCGAGCACA
TCGCCCACCACGCCCGCGCCCTGCAGGGCTGAGCCCCCGGGAAAAAGGGGACGGAGGGGA
TTAAGTCGCATTTGCCGCTGTGCCGCAAACGACTTAATCCCCTCCGTCCCCTTTTTCAGC
GATGGATCACACCCTCGTGGCGCCGCCCCGCGCTATCGTGCGCGTAGACGGCCTTGCGGA
TCGGGGGATGCATGCCGGTAGTGCTGGCGCTGCTGTATGTGCTGTGCCATGGCCTGGTGC
TGGCCTTGTGGCCTGGTCCGGCCGGGGTAGGCTCCTTCGTTTTCCTGACCGGTGCCCCGT
TGCTGGCGGCGGCCGCCTGCCTGTGGCGGGCCCGCCGCGACCGCGCGGCACTGGGGTGGC
GCGCCACGGCATTGGCGCTGCTGCTGTGGGCCGGCGGCATGGCGTTCAACATGATCGACG
CCCTGGGCGCCGGGCGTGCCGATTTCACCCCGCGCGCAAGCCTGTTCCTTTACGTGCTCT
ACGGTGTGCCCCTGGTGTTCATCCTGGCCAGGGCGCGCCGGGAACGGGTCAGCATCAGCC
TGATCGATGCGGCCATGGCGGCGCTGCTGGGCGTGCTGTTCTTCGTGCACGCGCAGTCGT
TCGCCGCCCGCGTTGACATCGACGACCACGCGTTGTCCAACATGCAACGCATGTTCGATA
TCCAGAACCTGTGCATCGCCGTGTTCGCGGTGGTGCGCTGGCTGGCCGGCGACGTTCCCG
AGCGGCGTACCTTTTTCCGCGCGCTGGCGATGTATGCGGCGACCTACCTGTTGGTGGCGT
ATTACATCAACCACTACACCTCCGGTGATGCGTTCGGTGCCTATGCCGATCTGCTGATCG
ATCTGCCGTTCCTGCTGCTGGCGCTGCTCGCACTCAGCCAGGCACCGGCGCGGGTCCTGA
CGCCGCATCCGCGGATGGCGCGCACGGTGCAGGCGGCGGGCCCGATGATCCTGCCGCTGC
TGCTGCTGGTGGTGGGCACCCTGGTGGTCGACCATGCCCGGCCCCTGGCCGTGAGCGGTT
TCGTGGTGGCGACGCTGGGGTTCGGCCTGCGCAGCATCCTGCTGCAGGTGGACCTGATGG
AACGGCAGGCCTCGCTGGACCAGCTGGCGCGCCAGGATGGCCTGACAGGCGTGGCCAACC
GGCGCGAGTTCGACGCGCTGCTGCTGGCCGAGTGGAATCGCGCACGGCGCAGTGGCACCG
AGCTGGGCCTGCTGCTGTTGGATATCGATCATTTCAAGGCCTTCAACGACCGCCACGGCC
ATCCCGCCGGCGACCGCTGCCTGCAGGCCGTGGCAGCGGTACTGAAGGCGAGCGCCGGTC
GCGCCGGTGACAGCGTCGCACGTTATGGCGGCGAGGAATTTGCGGTGATCGTGCCCGGAA
GCGCGCTGTCGGGCGTTCTGGCGCTGGCCGAGCGCCTGCGCCAGGCGGTGGAAGCGCTGC
CGTTGCCGGAAGGATCGGTCAGCATCAGCATCGGCGTGGGTTACCTGCATCCGCCGGCTC
TGGCCAGTGCCGATCAGTTGCTGGCAGACGCCGATGCCGGCCTGTATGCCGCCAAGCGGG
CTGGCCGCAACCAGGTGATCCTGCATGCGCACGTGCTGGATGACGAGGGCAGCACGCACG
GAACGATGGACTGCTGAGCAGCTCTCTGCATGCGATCACACAGGGGGCGCGACGGCTTAT
CGCTGCCGCAACCAGCCGGTCGGATCGAGCAGCCTCAGCCCGACCGGTGACAACGAGCGC
TGCCGCAACGGCAGGTTTGCCGCCTGCACGGCCATTGCACAGCGCGCCAGCTGCTGGCGC
AACGGTGCCAGCGAGTCGTCCTCGCGGGGCCGCGCATGCCGCCATTGCGCGATGCGCAGC
AGGCAGACCAGCAGGTCCAGTTCACTGGCGGCAATGAAGGGAGAGCCGGCCGGTAGCAGA
TCGATCGGAGCGGCGGGGGTGGCCAGCAGCGGCAGCAGGCCGATGAAGGCGTCGCAACCC
TCCTGGCCAAGCCCGAGTCCGCTCAGCTGGGCAAGGCCATCGGCCTGCAGATCGGGGTCG
CGCAACTGCCGTATCGCGCCCAGCAGCGCCTGTTCGCCCCGGCCGAACTGTCGACCGAAG
GTGCGGTAGTTGACCCGGGTGGGAAACAACGGGGAACGGGAGGCCATGGTGGCTAGGGTT
GGGGGTCGCGGGTTTCCACCAGCACCGGACAGGGCGCGTGGTCGATGGTCCATTGCCCGA
TCGAGGGTTCGAACAGGCGTTCCAGCCGGGACAGGTGGCGATGGCCGATCACGATCAGGT
CGCACTCCAGGCGCCGGGCCTGCTCGCTGATGACTTCGCCGGGATCGCCGGAGGGGATCT
GCGCGATGGCATCGACGCCGCGCTCGCGCAGTTCGGCCAGGGCTTCGGCCAATACTGCCT
CGGCGCGGGAGCGCTGGCGGGCGGCTTCCGGATACTCGGTGCGATCGGCTTCGCTGGCAT
CGGCCGCCAGCGCGAATTCGGGGTCGAGCACGCACAGCAGGTGCAGGCGGCTGTGGGGGC
CGGCGATGGCGGCGGCCAGGTCCAGCACGCGTGCGTGCTGGGGGCCACCATCCAGGGCGA
CCAGCAGGGTAGTGAACATGGATGTCTCCTTGGCAGGACGGGGATGGTCGCCGATGTCAC
CGCGCGCACCCATGCCGTGCGCGGCAGTCAATGAATGCGTCGAACGCAATCCACGGTGGT
CGCAAGTGCCGTAGAGTCACCTGATTTACTGGAGACTGTCATGCCCCTGCCGGACCTGAA
CCTGTTGCTGGCACTGGACGTGCTGATTGACGAATGCAGCGTGGCCGCCGCCGCGCGCCG
GATGAACCTGAGCGCGCCAGCGATGAGCCGCACCCTGGGCCGGATCCGCACTGCGCTGGG
TGACCCGGTGCTGGTGCGTGCCGGCCGCGGTCTGGCGCCCACGCCCCGCGCGCTGCAGCT
GCGCGAGCAGGTCCGCGATGTGATCGAGCAGGCCCACCGCGTCTTCAACGCTGGTCGTGA
AGTGGACATGCGCGTGCTCGAGCGAACCTTCAGCGTGCGCGCCAATGATGTCTTCATCGG
TGGATTTGGCGGTCGCCTGCGCGAGATCTTCCGCCAGCAGGCACCGCGCGCGGTGCTGCG
CTTCGTGCCCGAGGGCGATACCGACGATGATGCGATGGCGCAGGGCCGGATCGACCTGTA
CATCAGCACCGCCGGCAAGCATGCGCCCGATACCAAGGTGCAGAACCTGTTCAGTACCTC
GTTCATGGGCGCCGCGCGCGAGGACCATCCACTGTTCGACGAGGAGATCAGTGCAGAGCG
CTTTGCCGCGTGCGACCACATCGCGGTGTCGCGCCGTGGCCTGCCGCGTGGGCCGATCGA
TGATGACCTGGCCACGCTCGGCCTGCAGCGCCGCGTGGCGCTGATCAGCCCGACCTTCCA
CGGTGCGATCTTCGCGGCGGCCGAATCAGACCTGATCCTGCCGCAGATGCCAAGCGTGAT
GCTGGAGCGGATCGTCAGCATGCGCCTGCCGCTGCGCCTGTTCCCGCTGCCGATCCCGGT
GCGTACCGCGGCCATCGTGCAGGCCTGGCATCCGCGGCTGGACAACGATGCCGCGCACCA
GTGGCTTCGCCGTTCGATCAAGACCATGTGCGAGCGCGTCGAGGACGCCCACCGCTGAGA
CCCGCAGGCGTGCGCTGGACGCACGCCTGGGATGCCGGCGACGCCATTTTTCACAGGGTA
CCGGCTCCCTAGACTGCGCTCCCCGGAGTTTCACTGAGCGCATTCCAATGACCCTCAACA
TGCCGTGCACTGCACGGATCGGCGCCTGGCGATGAGTGCGCCGGCCGCCGCTGTCCCGGC
CGCCGCAGCGCCCCGTCCTGCCGCCGCCCCCGGGCTCGATCGCCGCATTCTGGTCGGCCT
GTGTGGCGTGCTGCTGGCGGTGCTGGTGTCCGGCTTCAACGAGAACATCACCAAGGTCGC
GCTGGCCGACATCCGTGGCGCGATGGGTTTCAGCGTCGACGACGGCAGCTGGATCGTCGC
CCTCTACAGCGCGATGTCGGTCAGCGCGATGGCCTTCGCGCCGTGGTGTGCCGCCACGTT
CTCGCTGCGCCGTTTCGCGCTGGCGATGATCGGTGGCTTCATGGTGCTGGGCGTGCTGTG
CCCGCTCGCCCCGAACCTGCAGGTGTTCCTGCTGCTGCGTGCATTGCAGGGCCTGTGCGG
CGGTGCACTGCCGCCGTTGCTGATGAGCGTGGCGCTGCGCTTCCTGCCGCCTGGCATCAA
GCTGTACGGCCTGGCCGGCTACGCGTTGACGGCGACGTTCGGCCCGAGCATGGGCACGCC
GCTGGCCGCGTTCTGGGTCGAGCAGGTGGGCTGGCACTGGGCGTTCTGGCAGATCGTGCC
GTACTGCCTGGCCGCCATGGCGATGGTCGGCTGGGGCCTGCCACAGGACCCGCTGCGGCT
GGAACGCTTCGCCCAGTTCGATGGCGTTGGGCTGCTGCTCGGCCTGCCGGCGCTGGTGCT
GCTGGTGCTGGGCCTGGTGCAGGGCCCGCGGCTGAACTGGTTCGATTCGCCGATGATCAC
GCTGATGATCGGTGGCGGTGCCGGCCTGATGGTGCTGTTCATGATCAACGAATGGTTCCA
CCCGCTGCCGTTCTTCAAGCTGCAGTTGTTGGCCAACCGCAATCTCAGCTACTCGCTGGT
CACGCTGGGTGGCGTGCTGTTCGTGCTGCTGGCGGTGATCTCGATCCCGTCCGGCTTCCT
GGCCAGCGTGCAGGGCTACCGGCCGCTGCAGACCGCACCGATGCTGCTGTGGGTGGCACT
GCCACAGGTGATCGCGCTGCCGCTGGTGGCGGCCCTGTTGAACATCCGCGCGGTGGACTG
CCGCTGGGTGCAGGCCACCGGCCTGGCGATGCTGGCACTGGCCTGCTGGCTGGGCTCGCA
CCTGGACGTGGCCTGGATCCGCGACAACTTCCTGTGGGTGCAGCTGCTGCAGGTGTTTGC
CCAGCCGATGGCGGTGCTGCCGCTGCTGATGCTGGCCACCGGCGGCCTGGCGCCACAGGA
TGGCCCGTTTGCCTCGGCCTGGTTCAACACGGTCAAGGGCTTCGCTGCGGTGCTCGCCGG
TGGCGTACTGGATGCCATCGCCCAGGGCCGCCGTCATTTCCATTCCACCGTGCTGGTCGA
CCGCCTTGGCGAGCAACCGTGGCTGGCCGATGGCCCGCAGCTGGGCGCGCGCCTGCATGC
ACAGGTACAGGCGCTGACTTCGGCCGACCTGTACTGGGTGGTCGCACTGGTGGCGTTGGC
CTTCATTCCCCTCATTGCCTGGATGCCCACCCGCATCCATCCGCCACGCGCCGTGGCCTG
AACCTTTCGCAGGAACCCCTCATGACGATCAATCGAACCCCTCTCAACACCGGCCTGGGC
CTGGGCGTGCTGGCCCTTGCCATCGGCGCGTGGCTGCTGCTGCGCGATGGCGGTCACCAG
ACCACCAACAATGCGTACGTGGCGGCCGACTACACCCTGGTAGCGCCGAAGATTGCCGGC
TTCGTCAGTGCCGTGGAGGTAGAGGACAACCAGTCGGTGAAGGCCGGTGACGTGCTTGCC
CGCATCGACGACCGCGACTACCAGGTGGCACTGCAGGCTGCGCGTGCCGACCTTGCCAAT
GCCCGTGCGCAGCTGGCCAATGCGCAGGCCGCACTGGCCCAGCAGGACTCGCTGATCGCG
CAGGCCAGGGCCAGCGTCGATGTCAGCCGTTCCGAACTGACCCTGGCCAGTGCCGACCAG
CAGCGTTACCGCGAACTGGCCCGTGATGGCGCCGGTACCGTGCAGAACGCGCAGCAGGCG
CAGTCGAAGCAGGCCGTGGCCAGTGCGCATCTGCAGCAGGGCCAGGCCGCACTGTCGACC
GCACGCCAGCGCACCGACATCCTCAGCGCGGGCGTGCAGGCTGCACAGGCGGCGGTGCAG
CGTGCAGAAGCGGCACAGGCACGCGCCGAACTGGATCTGTCGCACACCGTGCTGCGCGCG
CCGATCGATGGCATGGTCGGTCGCCGCGCAGTGCGCGTCGGTGCCTACCTGACCCCGGGT
ACGCCGGTGGCTGCGGTGGTCCCGCTGAAGCGCGCCTTCGTGGTCGCCAACTTCCAGGAA
ACGCAGATGACCCGCATGCAGGCCGGCCAGCAGGTCGAACTGAAGGTGGACGTATTCCCG
GGCACGCCGCTGCGCGGGCACATCGACAGCATTGCACCAGCCACCGGCGTCACCTTTGCT
GCAGTCGCACCAGAGAACGCCACCGGCAACTTCACCAAGGTGGTGCAGCGCATTCCGGTG
AAGATCGTGCTGGAGCCGGGCCAGCCGCTGCTGGACCAGCTGCGTGCCGGCATGTCGGTG
GAAGCCAGCGTTGACCTGGGCAGCCGCGCGCGTGCGCAGAGCATGCAGCACGGACCGGGC
CACAAGCGCGGGGAGGGCGCATGAGCGCCATTACCGTTTTCCGCACCTTCGTTGCGGCCA
GCCTGTGCACGGCCCTGGCTGCCTGCGCGATGGGCCCGGACTTCGTACGCCCGCAGGCGG
AACTGCCCGGCCACTGGCAGGGTGGGGCTGTCGCCGGCAACGCCATCGATCAGGACGCCG
CCTGGTGGGCCGGCTTCGACGATCCGCTGCTGGGGCAGCTGGCCCACCAGGTGCTGGCGG
CCAACCTGGACCTGCAGCTGGCCGCCAACCGCGTGCAGCAGAGCCGCACCGCGCGCGGCA
TCACCGCCGCCGATCGCCTGCCCAGCGTCAGCGCGAGCGCCAGTGGCGTGCGTGCACGCA
ACAGCGAGGTGGGCCTGAATGATCCGTCCGGCAACGGCGGCCGTGATGACTACGGGCTGT
TCCAGGCCGGTATCGGCCTGGGCTGGGAACTGGACCTGTGGGGCCGCGTGCGGCGCCAGG
TGGAAGCGGCCGACGCGCGCGTGCAGATGGCCGAGGAGGATGCACACGCCGTGCGCATCG
CGCTGCTGGCGGAAACCGCGCGTGATTACCTGCAGCTGCGTGCGACGCGGCAGCTGCTGG
CGATCACCGAGGACAACCTCAGCATCGCGCATGACATCAAACGGCTGACCGAGGCGCGCC
AGAAGCAGGGCGTGGCCAGCACGCTGCAGGTGTCCAGCGCGGCCGCGCAGGTGGCTTCGC
TGCAGGCGCGCATCGCGCCGCTGCGGCATCGCGAATCGCAGCTGCGCAATGCGCTGGCGT
TCCTGCTGGCACAGCCGCCGCAGGCACTGGACGCGCAGCTGCAGGATGCACGCCGTGACT
GGCCGGCGTTGCCAGCGGTGGCGGTGGGTCTGCCGAGTGAACTGGCCGAGCGTCGCCCGG
ACATCCGTCGTGCCGAGGCGGCACTGCATGCGGCAACGGCCGGCATCGGCGTGGCCAAGG
CCAGTTTCCTGCCGCGCATCACCTTGAATGGTGACGCAGGCTTCCAGGCCAAGCAGCTGG
ATGACCTGGATGGCTGGAACGCGCACCGTTTCAGCATCGGGCCGTCGATCAGCCTGCCGA
TCTTCCAGGGCGGGCGGCTGAAGGCGAACCTCGCGCTGAGCAGGCTGCAGCAGCAACAGT
CGGCCCTGCAGTTCCGCCGTACCGTGTTGCAGGCCTGGCATGAGGTGGACGACGCCATGG
ACGGCTACAGTGCCGAGCAGCAGCGCACGGTGCAGCTGCACGTGGCGGTGGATGAGAGCG
AGACGGCACTGGGGGCGGCGCGCCGGCAGTACCAGGCCGGCGTGGTCGACATGCTGGACG
TGCTGACCACCCAGCGCATCGCGCTGGACAACCAGGCCGCGCTGGCCAACAGCCAGGCCG
CCGCCGCGATCGCGCGCGTAGAGCTGTACCGCGCGCTGGGCGGTGGCTGGTAGTGCCGGC
CGCTGGCCGGCATTTTCATGAGGTGTGTGGATGCCGGCCAGCGGCCGGCACTACCGCACG
TCGCGCAGTTCCCAGTGGCTGCCGGCCAGCAGGCGCAGGCGCTGCTTGAACACGTCACTG
TCGATGCGGGTGGTGGCGACCAGGTTGATGCGCAGGTCCTTCTGCTCGCCGGTCACGGTG
GCCTCCGGGTCGGTCACGCCCCACTGCGGTTCCACCGCATCCGGGTCGGGCTGCTTGGCC
TTCCAGCGTTCGAACAGCGTGCCGCTGCGCAGGGCATCCTGCAGCTCTTCGGCGAAACCG
GCGGCGCCCTGGGAATGGAAGGACAGGTCAGGGTCGTTGCCGCGGGCCTTGGACGGATCG
GGCAGGCTGATGTGGTACTGCGCAGGCATGGAGTTCTCCTTGAAGTGCGGCAAGGCTGGC
ACAGTCGGGGTGGAATCGATGTGCAGATTCCTGCCGTGGCCAGCGCTCATTCGAACCGAT
GCGGCCCATCGGCAAATCCCACGGTGACCGCGCCCTTGCCGACGTTGACCATGCCGGTCA
GGCTCATCACCGATTCGTACACGGTCACGCCATGGCCGGTGCAGACCTCTTTCATCTGTG
CATAGCCGGGCAGGCTGCGCAGCTCGTCCAGTTCGCCGCCGTAGCTGACGCACACCGTCG
GCGTCATCAGCCCGGCACGCACGCGCTGGCCGACCACCGCGAACAGCTTCTGCACGGCGC
TGTCGAAGCCCTTGATCTTGGCCACCGGCCCGGTCTCGCCACGGTAGCCGTGCAGCACCG
GCTTGATGTCCAGTGCACTGCCCAGTGCCGCGCTGAGCAGGCCGACACTGCGGTCGCCCT
TGTGCCGCGCGCGTGCGCGCATGTAGTACAGGTCGCGGGTGATCATGTAGCCGTGCACGT
TGCCGGCCAGTTCTTCCAGCCGTTCGCGGATCTGCTGCACGCTGGCGCCACTGTCACGCA
GGCGGACAGCCTCCACCGCGGTCACGGCCTGCGCGGCGAACAGGTTCTGGGTATCAAGTA
CGCGCAGCGCGAACGGCGAGTTGTAGCCCGCTGCCTGCCGCACCGGCTTGTAATCGTTGA
GGATGGCGAAACTGGCCTGCAGCGCGTTGTCGTGGATCGGGCTGCGGGTCTTGGTGATGG
TCATGCAGAACACGTGGTCGTAATCGATCACCAGCTGCTGCAGGAACAGGTCGCGGATCT
GGTTGACGCTGAAGGGGATGGTTTCCGCTTCAGCGCCATGTTCGGCCACATGCGCGTGCA
GGAAGCTCAGGGTGGCCTGCTCATCGCGATGATCGGCCAGCACAGCTTCGCCGATCCGTA
CGGTGATCGGCAGCAGCACGATGTTGTGCTCGGCAATGAAGTCCTGCGGCAGGTCGCAGG
CCGAGTCGACGACGATTCCGATGCGCATCCGCGGCTCCCCCTCCAGGGCGGTTGTAGGTT
CGGAAATGTGAAATCTATCTCAAATTCTGGCGTGGCGCGCGAGGGAAACGCGGCACGCCC
TGTTCAGCGACTGCGCTGCACGGCCACCGGAAGCTCGGCCAGGCGCTGCCATTCGGGCTG
CCGCAGCAGATCCGGGTCGGCCAGCACCGCCGCCATCAGTGGGTGGGCGTCGTTGCCCCA
GAACAGTTCGCCATCGATGGCCAGGGTCGGCACGCCGAACACGCCGGTTGCAATGGCGGC
CTCGGTGTTCCTCCGCAGCTGCTCCTTGACCGCGGGAGTCGCGATGGCGCTGGCGACATC
CTCGATCCCCAGCCGCGCGGCTGGTTCGCGCAGGGCCTCGGCGCTGTCGGCGGCATTGCC
GTCGCGCCAGATCCAGTCGAACAGCACGTCCACCGCCTGCGCGCTGCCACCCGCGGCCAG
GCACAGGCGCAGGGCAGACAGCGGATTGAACGGGTGGCCCGGCGGGAACCGCAGCGGTGT
GCCTTCGGCCTGCGCGGTCCACAGCAGCTGGCGGTAGATGAAGCGGCGCTTGGCCGGAAT
CTCGGCCGGCCCGAGGTTGCCCAAGTGATGCAGCACGACACCAAAGGCGATCGGCACCGG
CTGGATCCGCGGGAACTCGGGCAGCTGCTTCAGCTTCTGCCAATGCAGGTAGGAGTACGG
CGAAACGAAGTCGAAATACCAGCGCAGGGTGGCCATGGTGGTGTCCTTCAATGCGGTCAG
GGCTGCGCGTTGCGCAGCAGGTAGCGATCGCGCAGCTCGGTCTGGCGCGAGCGCATCGGC
ATCGCCCGGCCGCCCAGCCAGACCTGTTCGGCATAGTGCGCCACGTCCAGCGGGTCGCCC
TCCCACAGCACCAGGTCGGCACGCTTGCCCGGCTCGATGCTGCCGATCTGGTCGGCCACA
CCGAACGCCTGCGCCGGCACCCGGGTCAGGCCGGCCAGGCCGTCGGCCCAGGGCAGTCCA
TTGGCCACGGCATTGCCGGCCAGCTGGCGCATCTTGCGGGCGTTGTGCGAGGCGTCACCA
CGCTGCACGAGCGAGACCGCCACGCCGGCCCGTTGCAGGCGTGCCGCATTTTCCAGGGTT
GCACCGATCTGGTCGAAGCTGGCCGGCAGGTTGGACAGCACGTCGACGAACACCGGCACC
TGCGCGGCGGCCAGCTCCGGTGCCAGCTGCCAGGCTTCGCTGCCACCGGCAATGGCGATC
TTCACCTTCTCGCGGGCGGCCCAGCGCAGCAGCTGGCGGATGTCCGCCGCACGGTCCACC
TCCACCACGATGCGGCCCTGGCCGGCCAGGTAGCGGCCCAGCGTGCGGCGCCCGGCCGGG
GTCAGCAGCGCATGCGGTGAGTCCGCGGCGACCTGGCCACGCGCCTCGTCCACCATCTGC
TGCAGCAGCATCCATTGCGCCGCACGCGAATGCCCGGTCAGTTCCACTGCGGCCGACCCC
AGGCGCAGGAACAGCGCGCGCGGCCCGAGGGGATCGGCGCTGCCGTCCAGCCGCATCACA
CCGCCCTGGCCAGCGACGAAGCCGCCACCGGTGGCGGCCCCCAGGGCGGTGAAGCCGATG
CCGTCCAGGCGCGCCACCGGGATCAGCACCGAGGCCGGGTTGTAGGCCAGGGTGACATCG
AATTCGGGGCGCAACGGTTGTTCACCGATCTTCAGCGTGCTGTCGACCGTGCTCGCTTCA
CCGGAGACTTCTTCGATGCCGATCTCGGTGATGCCCCCGAACAGCGCGGGTGTCAGCGGG
CGGCCATCGGCCTCGACGACGTTGGCCCCGGCCGGTGCGGACAGCCCGTTGCCGACTGCG
CGGATGATGCCGCCCTGCACCAGTACATCGGCGTGCTGCAGGCTGCCGCGCGCGCTGGCC
GTATGTACGGTGGCGTTGCGGACCAGCAGGTCCTGCGCCTGCGCAGCTGCGGAGAGGTAG
ACCAGCACCATGACCGTAGCGCCGAGCCAAGCCCGGCGACGCTTGTTCAACGCGCCCATC
AGTGCACCTCCTGGCCGAGCTGGAAATCGGAACGCGGCGTCGCTGCCGGCGCACTGCGGT
CGTACAGGCGGCGGCCGTCGATGAAGACCTGTTCGGCCAGCGCGTAGGAACCGAAGGGGT
TGCCGTTCCACACCACTACGTCGGCCATCTTGCCGGCCTCCAGGGTGCCGGTCTGGCCTT
CAATGCCCAGCGCTCTGGCGGCATTGGCCGTCATCCAGGTGATGGCATGTTCGGGCGTGA
TCTCCGGCATGTGCGCGCGGCGCGCGGCGGCGATCACCTTGGCCGCTTCCTGGTTCAGGC
GCTGGATGCCTTCGGGCGAATCGGAATGGACGATGGCGCAGCTGTTCTTCGGCCGGTCGA
CCAGTGCGATGTTCTCCGGAATGCCATCGAAGGCTTCCATCTTGAAGCCCCACCAGTCGG
CCCACAGCGCACCGCAGACGCCGTCGGCGGCCAGCCGGTCGGCCAGCTTGTAGGCCTCCA
CGCCGTGGTGGAAGGCCGCCACCTTGAAGCCGAATTCCTTGGCCAGGTCGAGCATGGTGG
CCATCTCGTCGGCGCGGTAGCAGTGGATGTGCACGCGGATGTCGCCTTCGATCGCGCCGG
CCAGCGTGTCCAGCTTGAGATCGCGCTTGCCGCCGGCATCACCGGCGCTGTCGCCCTTGT
CGCTGCCGAACCAGCCCTTGCGCTTGGCCGGCTTGGGTTTGTTCTTGGCGATGTAGTCGG
CAGCATCGATGAAGGCGGCGCGGTAGCCGGCAACGTTGCCCATCCGCGTGGCCGGGGCGA
CGCCCTTGCCTTCGCCGTAAACCCGTTTCGGGTTCTCGCCGCAGGCCATTTTCAGCCCCC
ACGGAGCACCCGGGAATTTCATGGCCTGGTAGGTGATGGCCGGCACGTTCTTCAGGGTCA
CGCCACGGCCACCGACCAGGTTGGCCGAGCCAGGCAGCACCTGCATGCTGGTCACGCCTC
CGGCCAGGGCTGTAGCGAAGCCCGGGTCCTGCGGCCACACCGAGTGCTCGGCCCAGACAT
TGGCGGTGACCGGTGCGGTCATCTCGTTGCCGTCGCTGTGCGCGCCGACGCCCGGGCTGG
GGTACACGCCCAGGTGCGAGTGCACGTCGATCAGGCCCGGGGTGACCCACTTGCCCCGCG
CATCGATGCGGGTGACCCCGGCATCGGCCTGCAGCTGGCGGCCCACGGCGACGATGCGGC
CCTCGCGCAGCAGCACGTCGGCGTTGTCCAGGCGCTGGCCGGTGCCGGTCAGCACGGTGG
CGTTCTGGATCAGCACCGGCGCATCGGGATGCGCCCGGTAGGTGCTGGGGTAGGGATCGG
CGACGAAGCGCGAGGCGCCCACCGCCGGTGCCGTGCTCAACGAAACCAGCGCCATCCCAA
GAGCGGCGCGCAACACCATCGATGCCATGCAGAGATCCCCAACCCACGCGTGAATCCGCC
GACGCTATCCGTCGTCGATACCACTTGCCAAGTGACCTTGGGCAGGGGCAGGGGTGGGGA
TTTTCCTATACAAAAATTCTGAACGAAGCATTAATTTTTTGTGACACCTGCCGCTACCAA
CGGGTGGGACAGCGAGCGCTGACCCGCCGTGAGGTGTGCTTTCCATTGCTCCATGACGGA
GCTGCACCTGAAATATTTCAAGGAATCAAGGACGTAACTGCAGATGATTGTCTTCCCGTC
GTATCGCTCCACCGCTTCCCGCCGCTCGATCCTCCCCTCACCCCTGGCCTCGGCCATTGT
TGGCTCGCTGCTGATGGCCGCCGCTCTGCCGGCGCTGGCCCAGGACAGCAACGCAGACGC
CTTGTCGCGTTACCAGTTCCAGCGCAGCCTGCAGGCCGCGTTTGCCGCACCGGTCCTCAC
CGCTTCGCCGTCGCTGGCCGTCGCCGCCGCCGATGTGGAAGTCGATCCGGAACCCATCAT
GGGCAAGCCGGGTGATGCCGCCAGCTGGCGCACCACCGAATTCAACAGCGACTGGGGCCT
GCAGGCGATCAACGCCGATGTGGCCTACGCACGCGGACTGACCGGCACCGGCATCCGCCT
GGGCGTGTTCGACAGCGGCACCGGCCTGGACCACGACGAGTTCGCCGGCAAGGACCACCG
CAGCATCCATCTGGCCGACGTGCTGGCCGATGGCAGCCTGTGCGCGCGCGAAGTGCTGAG
TGGCCCGGACGCCTGCTTCGCCAGCGACGGTGACCAGGTGGCCGTGTCCTACCAGCTGCT
CGACCCGGACTATGCCGATCTGCTGGAGCGCAATGGCTTCTACGAAGGCCTGAGATACAA
CGTGCACGGTACCCACGTGTCGGGCACCATCGCCGCCAACCGTGATGGCCACGGCACCCA
CGGTGTTGCCTTCGGCGCCGACCTGAGCGTGGCCCGCCTGTTCTCCAACAGCGCCACCTA
CCTGTCGGTGGTGAATATCGGCGGTTCCCTGTATCTGGACGAACAGACCATCGCCGCCAT
CCAGGCCGACGATTCGATCTACCCGCAGCTGTATGCGCAGATGAACGAGCAGGGTGTGCG
CGCCATCAACCACAGCTGGGGCCTGGCCAACGAGCCGACCACAGCGGAAGACCTGGACAT
GTACCAGTCGCACCCGGTGTTCGCCGCCAGTCTGGCTGCGATGGCCGAAGGTTCGCGCAG
CAGCGGCCTGATCCAGGTATGGGCCGCTGGCAACACCGATTCGCCCAACACTTCGCCGGA
AGAAGCGCCGATTGCCGGCATGTATGCCTCGCTGCCGCGCGCCGTCGCCGACGTCGAGCC
GTACTGGCTGGCCGTGGTCAACGTCAATCAGGACCTGGAGCTGAGCAACCGCTCGATGCG
CTGTGGCCTGGCGGCGAACTGGTGCCTCGCCGCGCCCGGCTCGAACATCAACTCGACCGT
GTACGGTCCCGATTCGGTGATCGAAGGTGATTTCTACGATGACAATGGCAACCTGGTGGT
GGACATCATCAGCCAGACCCCGTCGTCCGATTACGAGGAACTGAGCGGCACGTCCATGGC
CGCCCCGCACGTCACCGGCGCGCTGGGCCTGCTGTTCGAGCGCTTCCCGTACCTGGACAG
CGCGCAGGTGCGCGACGTGCTGCTGACCACCGCCACCGACCTGGGTGCTGCAGGCGTGGA
CGATGTCTACGGCTGGGGCCTGATGAACCTGGCTGCGGCCGTCGAAGGCTACGGCTCGCT
GCGCGTGGACACCGATGTGGTGATGAACCAGAAGGCCGGCGGCCTGAAGGTGTGGGAAGG
TGATGCATGGGACGACTGGACCAATGACATCGGCGGCCCGGGCAAACTGACCAAGAGCGG
CATCGGCTGGCTGCGCCTGAGCGGCGACAACAGCTTCAACGGCGCGGTGGTGCGCGAAGG
CGTGCTGGAACTGGACGGCGTGAACACGCTGACCAGCGCCGTGGACGTGACCGGCGGAAC
CTTCCTGCTGAACGGCACCCTGCAGAACACAGCGCTGAACAGCCTGGGCGGCAGCAGCCG
CATCACCGCCACCGGTGTGCTGGACGGCTCGGACCTGACCGTCACCGGCGGCGTGGTGTC
CTTCAACGGCGTGCAGACCGGCGGCAGCACCTTCGTGGGTGAAAAGGGCACGCTGAAGGG
CGTGGGCCAGCTGGGAAACACCACCGTGGCCGGCATCATCGCTCCGGGCAACTCCATCGG
CACGCTCACCATCAACGGTGACTATGTGCAGACCGCCACTGGCGTGTACCAGGCCGAGGT
GGCCCCGGGCAGCCGCAGCGACCAGCTGCACGTGACCGGCACCGCCACCCTGGGCGGCAC
CCTGGTGGCGCTGCCGGAACCGGGCACCTACTACCTGGGCGAGCAGTTCAACTTCATCCA
GGCCGACGGCGGGGTGAACGGTCGGTTCGCCAGCACCGATTTCAGCGCCTTCTCGCCCTT
CCTGCAGTTCGGCCTGGCCTACTCCGCCGCCGGCGCGCGCATTGAAGTGACCCGCGGCAA
CGCGCTGGCTACCGCGGCCACCACCGCCAACCAGTTGGCCGTGGCCACCGTCGTCGACGG
TCTGGCGGTCAACCAGGGCCTGCCGCGTCCGCTGACCATGCTGTTCCCGGAACAGGTGGG
CAGCGCACTGGACAGCCTCAGCGGCGAACTGCATGCCGCCACCAGCGCGGCCCTGCTGGA
AGGCAGCCGCTACGTGCGTGATGCCGCGCTGGCCCGCCGTGCCGGTGCCGCTGCACCGGG
TGCCGAAGGCGGCGACGCCAGCGGTGTGTGGGTGCAGGCCCTGGCCGGCAGCACCACGCT
GGACGGCAACACCAACACCGCCCGCACCGAAGCCAACAGCAACGGCCTGCTGGTCGGTGC
CGACCGCGAGTTCGGCGGCTGGCAGGTGGGCGTGCTGGCCGGTACCGGCCGCACCGACGT
GAAGCAGGGCGAAGGGCGCCGTGCGAGGTCGAAGGTGGACAACACCCACTTCGGCGCCTA
CGCCAGCCACAACTGGGGCGGTTTCGGCCTGCGTGGCGGCCTGGCATGGAGCGAACACGA
TGTGGACAGTACCCGTGAGCTGGCGTTCGCCGGTTACAGCGACACCCTGAGCGCCCGCTA
CGACGCGCGTACCCGCCAGGCCTTCATCGAAGCGGCCTACCGCTTCGGTGGCCGCGAGGC
TGGCCTGGAGCCGTACGTGCAGGTGGCCCGCGTGGAAGTGGACACCAAGCACGTGAACGA
GCGTGGCGGTGCTGCGGCCCTGCAGGGTTCGGTGGACGACGTGCGCACCACCCTGGCCAC
GGCCGGCGTGCGCTTCGACAAGGGCCTGAAGGCCTCGTTCCAGCAGGACAGCTGGTTGCA
CGTGCGCGGCGCGGTGGCGTACCGCCACGCCAGCGGCGACCGCAACCCGTCGGCCCGCCT
GGGCTTTGCCACCGGCGGTGACAGCTTCGTGGTCAACGGTGCACCCATCGCCGACAGCGC
GGTGGTGGCCGAACTGGGCCTCTCGGCCTGGCTGACCGCCAAGCAGCAGCTGGAACTGGG
CTACAGCGGCCAGTTCGGCGACGAAAGCCGCGACCACGGTGCCAACCTGCGCTGGTCGGT
GCGTTTCTAAGCCACCGGCTCCCGCAGGGAAACCAGGAGGGGCGGCCGTTGGGCCGCCCC
TTCTCTTTGTGTGGCAGGGCAGGCGCAGCGTTGCCTACAATGGCGCCCCTGCAGAACCGG
ACCGGGCATGAAGAGCAAACAGGAAATCGTCGACAACTGGCTGCCGCGTTACACCGGCGT
TCCGCTGGACCAGTTCGGCCAGCATATCCTGCTGACCAATTTCGGCGGCTACCTGCACAC
CTTCTCCGCGCTGACCGGCGCCCCGGTCATCGGCCTGGACCGGCCGATGGCCAGCGCCAC
CATCGATGGCATCACCATGATCAACTTCGGCATGGGCAGCCCCAATGCCGCGATCATCAT
GGACCTGCTGTCGGCGGTGATGCCCAAGGCGGTGCTGTTCCTGGGCAAGTGCGGTGGCCT
GAAGCGCAAGAACCAGCTGGGTGACCTGGTGCTGCCGATCGCAGCGATCCGCGGTGAGGG
CACTTCGGGCGACTACCTGCCGCCGGAAGTGCCGGCCTTGCCGGCGTTCGCGCTGCAGCG
TGCGGTCTCGACCATGATCCGTGATCTCGGCCACGACTACTGGACCGGTACCGTCTACAC
CACCAACCGCCGGGTCTGGGAGCACGACGAGGCGTTCAAGGAGCGGCTGCGGGCGATGCG
CTGCATGGCCATCGACATGGAAACCGCCACCGTGTTCGCCGCTGGCTTCGCCAACCACAT
TCCCAGCGGCGCACTGCTGTTGGTGTCGGACCAGCCGATGATCCCCGATGGGGTCAAGAC
CGAGGCCTCCGATGCCAAGGTCAGCTCCCAGTTCGTGGAAAACCATATCCAGATCGGTAT
CGAGGCGCTTAAGCTTATCCGGCGCAACGGCAAGTCGGTCCGCCACCTGCGCTTCGACGA
ATGATGATGATGGCCTGGCGCGGCGCGCCGGCCCTGGGGAGTAGGTGATGGACGTTGCCG
CGCACGTGGTGGAATTCTGGAAAGAGGCGGGCCCTGCGAAGTGGTTCGCCCGCGATGATG
CGTTCGACGCGCAGTTCCGCCAGTTGTTCCTGGATGAGCATTTCGCAGCCGCCTCGCGCG
CGCGCGAACACTGGCTGGGCAGTGCCGAGGGCGCACTGGCGCTGATGCTGCTGCTGGACC
AGTTCCCGCGCAACTGCTTCCGCGGTAGCGCCCATTCCTACGCCACCGATGGCCTGGCCC
GGCACTACGCCATGCGCGCCATTGAGGAAGGCCTGGACCTGCAGCTGGTGCCCAAGCTGC
GCGCCTTCATCTACCTGCCGTTCGAGCACTCCGAGGATCCGCTGGACCAGGACCGCTCGG
TGGCGATGTTCGACGTGCTGGGCGACAAGGAATACCTGCAGTACGCCGAGCTGCACCGCG
ACATCATACGCCGCTTCGGTCGCTTCCCCCACCGCAACGCCGTGCTGGGTCGCATTCCCT
CACCGGAAGAACTGGACTACCTGGCCGAAGGCGGTTTCGCCGGCTAAGAAAAAGGGGACG
GAGGGAATTAAGTCGTTTTTGCCACAAACGACTTAATTCCCTCCGTCCCCTTTTTAGGGG
GCAGATCGCCTTTCCGCAGGAAAGGGCTCTGACCCCGGGCCTTCAATCAGTACTTCGGCA
CGCCGTTGTCGACGTCTTCCGACCAGGCGTTGATGCCGCCGGTGACGTTGAACACCTTGG
TGAAGCCCAGGGCGCGGAACTGCTCGGCGGCCTGCGCGCTGCGGCCACCGTGGTGGCACA
TGAAGGCCAGCGCGGTGTCCTTGGGCAGGGCTTCCAGCGCGGCGCGGCCGTTGCCGTCGA
AGGTCTTGAACGGCACGCCCACGGCGGCGATTTCACGCTCGTCGGCCGGGCGCACGTCCA
CCAGGGTGATGTTGCCGGCACGCACCAGGTCGTCGGCATCGCGCACGCTGATTTCCTGCA
CCGGCTTGGGCGCATTCGGGTTGTCGATGGCCAGGCCCTTGCCGCGGATGTCGTCCACCC
AGTCGATGGTGATGCCGTTGGCGCGACGGGCGCTGGCCAGGTCGAACTGCACGCGCAGGC
CGTTGGACTCGGCGGCGATGGCGCCTTCGTCGTGCGGGGCCAGCTGGAAGTTCGGCTGGA
AACCGGCGTCGATGGACAGCTGCAGAGCAGCGCCCGGGGCATCGGCCAGCGCGCCCTTGA
GCATTTCCACGGCCGCCGGGGTGACGGTGATGCTCGGCGGGGTACGGTCCGGCGCGGCCA
GGCCCAGCACGCTGCTCAGCTCGCCGCTGGCAGCCATCTGCAGCACGATGTCGCTGCCGC
CGACCAGTTCGCCGTCGATGTACAGCTGCGGAATGGTCGGCCAGTCGCCATAGGCCTTGA
TGCCTTCACGGATTTCCTGGTCGGCCAGCACGTTGACGTGGGCGAACTCGACGCCGAGGT
CCTGCAGGGCGCCCACGGCCTTGGCCGAGAAACCACACTGCGGCATCGACGGCTGGCCCT
TCATGAACAGCACGACGCGGTTGGCGTTGAGGATGGATTCGATGCGCGAACGCAGGGCAG
GATCGAGGGACATGGACGTCGGGGTTCCGGGAATTCGAATCATCAATTCTACCCCTCATG
GCATCATGGGGGATGAGCAACGCAGGAACATTGCATCGCATCCCGACCCGGCCCTGGCGC
TGGCTGCCTTGGCTGGTGGCGTCGCAGCTGGCCGTGATCCTGGTCTGGGCCCTGGCCGGC
TGGCACTGGGGGCTGCCCGTGATGGTGGCCAGCCACGCACTGTTCCTGGTGCCGGTATTC
CTGCCCAACAGCCGCTTCTACGCGCCGGTGCTGAGCCGGATGGGAGAGGCCGGAAACAGC
GTCTGGTTGACCATCGATGACGGTCCCGGCCCGGAGACCCGTGCGGTGCTCGACCTGCTG
GACCGCTACCAGGCCCGCGCCACCTTCTTCCTGGTGGGCGAGCGTGCGCTGGCACAGCCG
GAGCTGGTGCAGGAGATCCTGCGCCGCGGCCACGACCTGGGCAACCACAGCCACAGCCAT
CCGCAGGCGCGCTTCTGGCGGCTGGGCCCGGCAGCGATGCGTGCCGAGATCGAGGGCTGC
CAGCATGCGCTGCAGGCGGTAAGCGGCCGCCCGGTGCGCTGGTACCGTTCGGTGGTGGGC
ATGACCAATCCGTTCGTGGCGCCGGTGCTGAAGGCGCTGGGACTGGTGCGCGTGGGCTGG
AGCGCCCGTGGCTACGACGGTGTCGGCTGCACGCCGGAGGGCGTGCTGTCGCGGCTGCTG
CCGGACCTGCGCCCGGGCGCCATCGTGCTGCTGCATGAGGGGGCCGCCCACGGCCACAAC
CTGGCGATCATCGAACGCGTGCTCCAGGCGCTGGACGAGCGGGGGCTGAAGGCGCGGCTG
CCGGTTCCGTAACGCCGGGCCCTGGTGGTGTGGAGCAGCCGAGCATGGGCTCGGCGCTAC
AAGGGTTGGCGATCATCCTGTAGCGTAGCGCCGGCACATGCTGCACTCGGCGCTACAACG
CGGGGCGTTCGGCCACCAGCAACCAGCTGTTGAACGGCGTGCGCCCGTGCAGGGGGCGCG
GGGCCGTCACTTTCAATCCAGCCTCGGCCAGTGTCGCCTGCAGCACCTGCGGGTCGGGGT
AGTGGCGCGGCCGCGTGCCCATCCAGCCGACCAGCCAGGCCAGCCGGTCCGCCACCCGCG
TGGTGCGGTCGCGGCCATCGCCGGTGGCCAGTGGCGTGCGCAGCAGCAGGCGGCCGCCGG
GAGCGACCCGCATACTGGCCTCACGCAGCAGTGCCTGCTGTGGGCCCGCGTCCAGGTACT
GCAGCACATCCAGCAGCAGCACATGCCCGGCCTGCGCCGGCAGCGGCGCCTGCACGTCCA
GGCAGTCGAAGCGCACAGCGGGCAGGCCCGTGGCGGCACGCCGGGCACGGGCGATCTTGC
CGGCATCCACGTCCACGCCCAGATAGGGCTGGCAGCCACCGCGCTGGCGCAGCACGTGGG
CGAACAGGCCCAGCCCGCAGCCCAGGTCCAGCACGGGTTGCCCGTCGCCAGGCAGGTGCT
GCAGCACGCCGTCATACAGCGGGTCGCTGCCCAGCTTGCTGCGGGTGTAGTAGTAGTCGC
GGCGGCTGGCCCAGGCGTGTGCGGGGCGGAATGCCTCGGCGATCGCGCGGGCCTGCGCGG
CGCTCAAGGGTGTGCAGGGCAGGGGCTGGCCGTTCCGTGGCGTGCCATCCATCGGGTCAG
TCCGTTCCGCCGAGCAGGTGGGCGGCGACCGGCAGCGCGCGCGCGCTCCACAGCGCGTAC
ATCCGTGCTGAAGGGTGCAGGCCGTCGTCGGCGATCATCGCCGGGTCGCCACCGTGGTCA
CGGCTGATGTCGGTGATGTCGACGAAGGCCACGCCCTGCTGGGTGCAGATCACTTCAGCG
GCCGCGTTGAATTCGTCGGTCTCGATCTCGATCGCGGCCAGGTCACGGCCGCTGCCGATA
CCGAACGGGGTTGCACCCCAGTCGGGGAAGGACAGCACCAGCACACGCCCGGGGCGGCCA
CCGGCAAAGCCGATCGCCCGCTGCAGCAGGGCCTGGAACTGTACGCGGTACTCGTCCAGC
GGCCGGCCGCGGTACTGGTTGTTGACGCCGATCAGCAGGCTGACGAAATCGAACGGGCCC
TGCGGTACCGCCGCATCGATGCCGGCGTCCAGCTCGTCGGTGGTCCAGCCGGTGGTGGCG
ATGGTCTGCGGGTCGGCCAGCGCCACATCCTGCGCACGCAGGGCGGCGGCCAGCTGGTGT
GGCCAGCGGCCTTCAACGGCAACGGCTTCTCCGATGGTGTACGAATCGCCCAGCGCCAGG
TAGGACAGCGCCACGGCTCAGGCCACCGAACGGCGCGGCTTCAACGGTACGACCTTGGTC
GCGTCCTCGGCACGGCGGGCCAGCACGCGGTCGATGCGGGCGAACACATCGCGCATCACC
GAGGCTTCCGGCAGCAGGGTCACGCGGAAATGATGGCGGTAGGGCACGTTGAAGCTGGAA
CCCGGTACCACCAGCACGCCTTCATTGTTCATCAGGTCCAGCGCGAAGTTGTGGTCGTCG
AAGCCCTTGGCGGCGGCACCGACCACGGCCGGGAACGCGTACAGCGCACCGGCCGGCGCG
ACCAGCGACAGGTGCTCACTGGCTTCGCAGGCTTCGATCACCGCGCGGCGGGTTTCATAC
AGGCGGCCGCCCGGGGTACACAGTTCGGAGATGGTGTCCGGGCCGTTCACCGCGGCTTCG
ATGGCGTACTGGCCCGGCACGTTGGCGCACAGGCGCAGCGCGCCGAGCAGGTCCAGCGCG
GCGCGGAAGTCGCCCAGGCGCGCGTCGTCGCCGCTGAGGTGGGCCCAGCCCACGCGCCAG
CCGCAGGCACGGTGCACCTTGCTCAGGCCACTGAAGGTCAGGCACGGGTGGTCGCCGGCC
AGCGGCGCGACCGGCTCGAATACCGCATCGTCGTACAGGATCTGGTCGTAGATCTCATCG
ACCAGCAGCAGCAGGTTGTGGCGGCGCGCGATCTCGACCACGCGCTCGAGCAGTTCACGC
GGGTAGCTGGCGCCGCTGGGGTTGTTCGGGTTGATCAGCACGATGGCGCGGGTGCGCGAG
GACACCAGCGTCTCGATCTCGCTCGGGTCCGGCTGGAAGCCGTTCTCGGCGGCGCAGCGG
TAGTACACCGGGCGGCCATCGTTGAGGATGGTCGAGGCCGACCACAGCGGGTAGTCGGGT
GAGGGCACCAGCACTTCGTCGCCCGGGTTGAGCAATGCGCGCAGCGACAGGTCGATCAGT
TCGCTGACGCCGTTGCCGACGAACACACGGTCGGGGTGCGCATCCGGTGCGCCACGGCGG
GCGTAGTACGCCGCGATGGCTTCGCGTGCGACCGGCAGGCCCTGCTGGTGGGTGTATGGA
TCGGTGCGGCCCATGTCATCGGCGATCGCGCGCTGCAGGTGCTCGGGCGCGCGGAAACCG
AAGTTGCCCGGGTTGCCGATGTTGAGCTTGATCAGCTTGCGGCCCTGCGCCTCCAGCTCC
CGGGCTCGCCGCGCCAGTTCTCCGCGGATTTCGTAGCGCACTTCGGAAAGGCGCTCGCGG
ATGGCCAGGGGCTTGGGCGAGATGGTGGACATGGGGGCTGGGCCGTCAAAAGGCATGGGG
ATTCCATCCTACCGGAATTGCTGCAGTGCATGGCAAGGGTGCCGGGCTTGTCATTGCTGG
GCTGGCAGGGCGCCGGCGCAGGTAGAATGGCGGCGATGACCCAGACCCCCGATTTCATCG
CCCTGCAGACCATCGGTTGGCCCTGGTCGGGCCCGGCGCAGCAGGCCGACTGGCAGGCCG
TGATGGCCGCGCACCCGCAGGCCCGCCCGGCGCGGGTGATCGAACAGCACCGCACCCACT
ACGTGGTGGCCGATGGCCCGGATGCGTCGATCAAGGCCGAATCGCTGCCGGAATGGCAGC
GCCCGCGCTTCCCCAGCCACGAGCGGCCTGCAGTGGGCGACTGGGTGCTGCTGGACGGCA
TCCGCATTGTCGCGCTGCTGCCACGCCGCACCGCGATCAAGCGTGGCGCCGCCGGCGAGC
ACTACCACCAGCAGGTGATCGCGGCCAACATCGACACGGTGTTCATCGTCTGCGGCCTGG
ATGCCGACTTCAATCCGCGCCGCATCGAGCGCTACCTGCTGCTGGTCGGCGGTGGTGGTG
CAGAACCGGTGGTGGTGCTGACCAAGGCCGACCAGACCGAGTACAGCGAGGATGCGCTGG
CGGTGCTGGAAGAGCTGGAGATGCAGGGCATCGCGCTGCATGCGATCAACGGCCTGGATG
CCGACAGTGTGGCGGTGCTGCAACCGTGGCTGGGCCCGGGCCGCACGGTGGTGCTGGTCG
GTTCCTCCGGTGCCGGCAAATCCACGTTGACCAACACCCTGCTTGGCGAGCAGCGGATGA
AGACCAACGCGGTGCGCGCCAACGATTCGCGTGGCCGCCATACCACCACCCACCGCGCGC
TGATGCCGTTGCCGACGGGCGCCTGCCTGATCGACACCCCGGGCATGCGCGAGCTGAAGC
CGACCGGCGAAGAGACGCTGTCCGAAGGTGGCTTCGCCGACATCGAGGCGCTGGCCGCAC
AGTGCCGTTTCAACGACTGCAAGCACCAGCAGGAACCCGGCTGTGCGGTGCGTGCGGCGA
TCGAGGCGGGCGAGATCGAAGAAAGCCGGTTGCTGAACTACTTCAAGCTGAAGGAAGAAG
TGGCTGCCGCTGCCGCCAAGCTGGCGGTACGCCAGGCCGAGACCGCGCAGGAGCGCGGCG
GCAAGAAGGGCAAGGGCCAGCAGTTCCGCCCGGCAGGCAAGCCGCGTAGGCGCTGATCGG
TACCGCGGGGTCGGATCCCATTGCGCCGCAATGGGCTCTGACCCCTGCAATGAACCCGCC
ACTGCCTGCTTCGAGCGGGTGCCAACAGCCCGCGCCTGGTAGGTGCCAACCTTGGTTGGC
ACGGGTGTGTCGGCAAGCCCGCCGTCGGCGGATGCCAACCAAGGTTGGCACCTACCAAAG
CAGGGGCAGGGCGTTATAGTCCGCGCATGGAACCGACTGCGACGCTGGACCGTGACGTGG
CCCACCATGCAGCGCTCGATGCGCGCCTGGTCGAGGCCGTGGGAGGCATCCGCCTGCTGG
GCCTGACCAGCTGGCCGGCAACGCTGCAGGCACCGTTCCTGGACAGCGTGGCGCGTGGCC
AGCCGGTGCTGCCGAAGGTGGATTACCCCCGGCTGGACTTCAGCGAAGAACGTCGCGCGC
TGGCCGCGATCGCAGCCGACTGCGACGACACTCATCCGCTGGGCCACTACGTGCGGCAGT
CAGCGCAGAGCTGGGACCTGGCCGCGCAGCTGCTGGAAGGACTGGGCACCGCCGCCGTTG
ATACCTGTTCGGTGCAGCTGTTCGGCGCCCCCGAGCAGCCGCTGCCGGGCAATGGCCCGA
GCACGCGCGACGCGGCGCGCCACTTCATACAGATTGCCGCCGAACTGGACCACGAATTGC
TGGCGCCGGAAGAGCAGGTGCCGGTCTCGGCCATCGCCCTGCAGCTGCAGCTGCAGAATG
ATCTGGATGCGTTTTTCGAATCGCGCATCATCCAGGTGCAGCTCGACCCGGAACTGGTGT
CCAAGGCCGCCGCCGGCCCGACCCGCATCCGCCTGCGCACCAGCGCGCGCTTCAGCGCCT
ACGACCGGGCGCAGCTGTTCCACCATGAAGCGCTGGTGCATTCGCTGACCGCATTGAATG
GCCGCGGCCAGCCGGTACTGCCGAGCCTGGCGTTGTCCTCGCCACGGGTAACGGCGACCC
AGGAAGGGTTGGCGACCTTCGCCGAGCAGATCACCGGCAGCATCGACATCGAGCGCCTGA
AACGCATCAGCCTGCGTACCGAAGCGATTGCGATGGCACGCGAAGGCGCTGATTTCATCG
AAGTGTTCCGCTATTTCTGCGATGCCGGGCAGAACGCGGAAGAGAGTTTCGCCTCGGCCC
AGCGCGTGTTCCGTGGCGTGCCGCCGAGCGGCGGCCTGGCCTTCACCAAGGACACGGTGT
ACCTGCGCGGCCTGGTATCGGTGCATACCTTCTTCCGGCACATGCTGGCCGAGGACCGCC
TGCAGGTCTGCCGCTGGTTGTTCGCCGGCAAGATGAGCCTGGCCGATGCGATCGCGTTCG
CGCCGCTGTTCGAGGCGGGGGTGCTGAAGCCGCCGCGCTGGCTGCCGCATTGGGTGAGCC
GGGCGAACGGCCTGGCCGGCATGCTGGCGTTCTCGCTGTTCGCCAACCGGATACGGATGG
ACCAGCTGGCGCCGGAATGAAATGCGTTGGCGGATCCTCCTGCGCCTGCCTGCTATCGGC
TGGGAGGAGGCGGGGCACCCTGGTCAGGACACGCAAAAGCCCCTCCATGGTGCTCGATGG
CGCCATCCATGGCGCCAACGGTCCTGACCAGGGTGCCCCGCCTCCTCCAGACAATTTCCT
GCGGGCGCGGCAGCAGGTCCACCAGAGGGATTGCGTTTGAAAAGCTTGAAAAGCAAAGCG
CCGGTCAATGCCCGGCGCTTTGCTTTTGCTCTAGCTTTCCATTGCCTCCGCGCCGGCGCT
GGGAATTGCCTACCTGCGCCATGCAGGAAAACTCAATGCGCCGCAGCGCCCGCTTCTGAC
TTAGAACTCCGCCGCCACCGTCATGAACAACTGCCGCGGTGCGCTCGCATGGATCGCATA
GCGCGTGCCCTTCGGATCGGTCGGTGCGAACGAGCTCAGCTGGCCGGCGTAGCGCTTGTT
GGTCAGGTTGGTCGCGTTCAACGACACCCGCACGTTGCCCAGGCCCAGGCCCGGGCCGAA
ATCGTAGCCCGCACCGGCGTCGAAGGTGGTCACGCCCGGCACCGACTGGTCGTTGGTGTA
GGTGTAGTAGCGCTTGCCGGTGTACTTCGCACGCAGGCTGGCGAAGAAGCCGTCGCGGTT
CCAGCTGATCTCGCTGGAGGCCATGCGCTGCGGCGTATCCACCGTGATCTTGCCGGCCAC
CGGAACGATCGCACCGCCCGAGGTGTAGTCATCCTCGTAGGTGGTCTTGTTCCAGGACAG
CGCGTTGTACCACTGCAGGCCATCAATCGGCTTGAGGATGAAAGTCAGTTCCGCGCCATG
GCTCTTCACCGAACCGACGTTGATGAAGCGCGTCACGCACTCCGGGCGCGTGCCGACTTC
GATGCTCGAACACGGGTTCAGCGACAGCAGGCGGTTGTCGAACTTGACGTTGTATGCAGC
GATCGAGGCCTGGTACTTCTCGCCGAAGGTACGGAAGCCGGCTTCCAGGCTCTTGGACTT
CTCCGGTTCCAGCCCGGCGCTGGCCGCGAACGATTCCGGCGACACCTGCAGCGGGCCGCC
GCTGCCACCGCCGACGAAGGCGGCGATGTTCTCGGCGTAGGAGGCGAACAGCTCGTTGTT
GGCGTTGAGCTTGAAGCCCAGGCCTACCTGCGGCAGCACCGATTCCTTGGCGGTCAGTGT
GCCCGACGCAATGCGGGTTTCAACGCCGGGCTGCGCGGTGGCGCGCATGCGGGTGTTCGG
GCTCTTGATGCCCACGTCCACGGTCAGGCGCTGGTCCAGGAAGCGCATGCGGTCCTGCAC
GTAGAACTGGCGCGTGCGGATGTCGAAGTCCTGGTTGAACAGCAAGCGGTCGGGGTTCTT
CAGGTACAGGTCGTCCAGGAACGGGCCGCTGATGTAGTAGAAGTTGCGCGACACGTTATG
GTCGTTCTGCTCGTACCACAGGCCGGCTTCCAGCTCGTGGATGCCCACCGTCCACGACAG
CGCGGCGGTCAGGCCATCGCGGTTGATCGTGTAGTTGGTGCTGCGGATCGAGATCGGCAG
CATCCTGTCGGTACCCGGGTAGGACGGCTGGCCCGGTGCCCACCAGTGGCCCTGGCCACG
GTTGTCGTGGTGGTAGGCCAGCAGCTTCAGGCGGCCCTGCTCGCCCAGGCGCAGGTCGGC
ATCGACCGAGTACAGGTTGTCGTCGCGCAGCGCACGGCTCTGGTAGTACGCATCGTCGAT
GCTGTTGACGCCGCCGCTGAACTTGCAGCGCGCCTTGTTGTAGGTGCCAGGCGCGCAGTA
CGCGGCGGCGACGGCGCGATCCCAGTCCGGCGCGTAGATGTTCCAGTCATACCCCAGTCC
GCGTGCCAGCATGTCCTTGGACAGGTAGGCATAGTTGGCCTGGCTGGCGCGCGAGGTCGC
CACGAACGCACCGAAACGGTGGTCGCCAACGTTCCACACTGCCTTGGCATTGAACTGGCG
GGTGGTCTGGTTCTGGTACGGCGCGGCCCACATGTCCTGGTCCTGGTGCACGCCGGACAC
ATAGGCCGAGAAGCCGTTGAGGTCGCCGGTGTCCACGCGCAGGTAGCCGCGGCGCTGGTG
GTTGTCGCCGACGGTGACGCTGGCGCGGCCACCGAATTCGGTGGATGGATCCATCGAGAA
ATACTGGATGGTGCCGCCCAGGTTGCTGGTCGAGGCCACGCCCAGCGAACCAATGCCTTG
CGACAGTTCGGCGCCGGCCAGGTTCTCGGCGATGATCGCGCGGGCGATGCTCAGGCCGTT
GTAATTGCCGTAGCTGTTGTCGCCCAGCGGGATGCCGTCCAGCGTGTAGCCCAGGCGGCT
CTTGTCGAAGCCGCGCAGGCTGATGGTCTGCGATTCCTCGTTGGCGCCAAAGGCATCGTT
GGACTGCACCGACACGCCCGGAAGGCGATCGAGGATCTTCTGGCCACTGGTGCCCGGCGG
CAGCACCTGCTTGTCCACGGCAGTGATGCGCTGCACCTGGCGGGTCTCGCCCTGGCCGAT
CACAGAGACGGTATCCAGCGTCTGCGCGCTCAGCGCGGCATCGGTGCTGGCGCCGGTATC
GGCGGTGGTGGCGGCATGGGCGCTGGCAGCGGCGGAGAGCACGATCGCTACGGCGATCGT
CAGGTGTCGGGTCTGCATGGTGGTCCGTTGCATGGGGGGTGATCACCGGCACGCGTGCGC
GGTGCAGGGCCACTATGCGAACGGAACATGAAACCTTCTTTACGGAAAACCAACGAATGG
TGCCGGGCACCCGCGCAGGTCCCGCAGCCGGATGAAAAAGGGGGCCGGATTCCCTTCGCA
AGCAAAGGTTCACCGGCCCCGCGCACTCCGTGGGGGAGGCGGTCCACGCGCAGCGTGGAG
ACTGGCTTACCCCATGTACAGGCCACCGTTGACCGGATAGTCGGCGCCGGTCACGTACGA
GGCTTCATCCGAGGCCAGCCAGGCGCACAGGCCGGCCACTTCCTCGGGGCGACCCAGGCG
GCGCACCGGCACCGAGGCCGCCAGCCGGTCCAGTACATCCGGCGGGAAGCTGCTGATCGC
CTGGCTGGCGATGTAGCCCGGCGACAGCGTGTTGACGGTGACGCCGCGCGAAGCCACCTC
GGCGGCCAGCGCACGGCTGAAGCCATGCATCGCGGCCTTGGCGGTGGCGTAGTTCACCTG
GCCGATCTGGCCCTTGTGGGCGCTGACCGAGCCGATGTTGATGATGCGGCCCCAGCCCCG
CGTGGCCATGCCGTCGACCACCTGCTTGGTCAGGTTGAACAGCGCGTTGAGGTTGGAGGC
GATCACCGCGTTCCAGTCCTCCACCGTCATCTGCCGGAACAGCAGGTCGCGGCTGCCGCC
GGAGTTGTTGACCAGTACATCGACCTCACCCACTTCGGCGCGGACCTTGGCGAACGCGGC
GCTGGTCGAGGCCCAGTCGGTCGCGTTGCCTTCGGAGGCGATGAAGTCGAAGCCCTGTTC
GCGCTGCTCGCGCAGCCAGTTGGCCTTGCGCGGCGAGTTCGGCGCGCAGCCGGCAACCAC
GGTGTGGCCGCTGCGGGCCAGGCTCTGGCAGATGGCAGTGCCGACACTGCCCATTCCACT
GGTGACGTAAGCGATTCGAAGCGTCATTGCAGAAGGCTCCTTGGCAAAGGGTCAGGCGGC
GAGGGGATACAGGCCGAACAGCAGGCTGCCGATCATCAGCAGCATCGAGATGGCGATGGC
CCACTTCAGGGTGAACTTCTGGTGGTCGGCGAATTCGACCTTGGCCAGGCCCACCAGCAG
GTAGGTGGACGGCACCAGCGGGCTGAGCAGGTGCACCGGCTGGCCGGCCAGCGAGGCGCG
CGCCATTTCCACCGGAGTAATGCCGTAGTTGCCGGCGGCCTCGGACAGGATCGGCAGCAC
GCCGAAGTAGAACGCGTCGTTGGACATGAAGAAGGTGAACGGCATCGACGCCACCGCGGT
GATCACCGCCAGGTACGGGCCCCACGACTCCGGAATGACCGCCAGGAAGCTGTGCGACAT
CGCTTCGACCATGCCGGTGTTGTTGAGGATGCCGGTGAAGATGCCTGCGGCGAAGATCAG
CGACACCACCGACAGCACGTTGCCGGCGTGGTTGACCACGCGGCGGCGCTGCTCGGCCAG
GTTCGGGTAGTTGATCACCAGGGCGATGGCGAAGCCGACCATGAACAGCACCGGCATCGG
CAGCACGCCGATGATCAGCGCGGTCATCAGCGCCACGGTCAGGGCCAGGTTCACCCACAG
CAGCTTCGGCCGCTTGATGTCCTCGGCGTCTTCCACGGTCGGCAGCGGATTGCTGTCATC
GGACACGCTGTTGTCCATCCAGCTGCCGCCCTTGGGCAGGGTCACCACGCCGAGGCGACG
ACGTTCCTTCAGGCCCAGGTACCAGGCCAGCAGCAGCACGCCGGCACAGGCGATCACCAT
CGACGGGATCAGCGGCACGAACACATCGGCCGGGTCCACGTGCAGCGCAGTGGCCGCGCG
TGCGGTCGGGCCGCCCCACGGGGTCAGGTTCATCACGCCGCCGGCGAGGATGGTCACGCA
GGTCATGTTCAGCGCGTTCATGCCCAGCCGCTGGTACAGCGGCAGCATCGCCGAGACGGT
GATCATGTAGGTGGTCGAACCGTCGCCATCGAGCGAGATCAGCATCGCCAGCACGGCGGT
GCCAAGCACGATCTTCATCGGATCGCCCTTGACGAAGCGCAGAATCACCCGCACCAGTGG
ATCGAACAGGCCGGCATCGATCATCACCCCGAAGTAGAGGATGGCGAACATCAGCATCAC
GCCGGTCGGCGCGATCTTCTTGATGCCCTCCAGCATCATCTCGTCGATGCCGGCACCGAA
GCCACCGATCAGCGCGAACAGGATGGGAATGGTGATCAGGGCGACGAGCGGCGACAGGCG
CTTGCTCATGATCAAGTACATGAACGTAATGACCATGCCAAAGCCGAGGATGCTCAGCAT
CATCTGCGGACTCCTTGCGAAAACAGGACGTGGGGAGTGGAAGGGGCCCGGGCGGAATGC
CCGGAATGTCGGGCCTAGAAGTCGTACTGCAGGCGGCCGGTGACCGCGCGGGTGCGGTCC
ACCGTCACCCCGGCCAGGCGGTCGCGGTTGCGGCTTTCGATCACGTTGAGCATGAAGCGC
AGGTTGTCGCGCAGGTACCAGTTGCCGCCCAGCGTCCAGGCTTCGGTGCTGCCGCGGCGC
AGGTCCGGCGCGCCATCAAGGTGCTGCGCGCCCCACATCTGGTCGTAGCGCAGCGCCACT
TCGAATGCACCGGCCTTGTGGCGGATGTCCTTCACCCGCGCGAAGCGCCCGGTCTTGCGG
TCATAGGCGCGGCTTTCGCCGGTGACGAACCAGCTGAGCATGCCGTAGGCAGCCATCACA
TCGCCGCGCTGGGCGCCGTCATCGAAGGTGGCGCCACTGAACTCGCCCTGCCACGACAGC
GGGCCGCGCACCTGCGCGTATTCCAGCGACCACTTGTTGACGTCGGTATCGCGGCCGGCG
GAGAAGTCGACCAGGGTCAGGCGGCTCTCGTCGGACAGGTGGCCGGCCGGGCGCGGGCGG
ATGCGCAGGCCGGGCACGCCATTGGCGCCGGGGTTGTCGTACGCCTCGCGGGCCAGCGAC
AGGCCCAGGTGCAGCACGTCGCCGTCGCTGGGCGAGGGCGCCCAGGTGACGCGACCACCC
GCCGCGCGGCCCTTCACCTGCCAGGCGTCGATGCTCTCCAGGCTGTAGAGGCTGGCCGCC
CAGGTGAAGTCGCCCGGGTTGGCCTGCCAGGACGCACCCAGGCGGTACAGCGGCGCCAGC
GTGGTGCCGGCGTTGCCGCGCTCCAGGAAGCTGCCGTAGTTGGAGCTGGTACGGTCATCC
AGCGAGAAATACTGCTTGAACTGGCCCACGGTCAGCTTGCCCGCCTTGCCGAAGCTGCGG
GCCAGGTAGACATCCTTGGCCTCGACGCGGTCGCCGGAGAAGTCGGCTTCCAGCTTGTAG
TCGACCACGAAGAACTTGCCGGACACATCGACCCATGCACGGCGGATCTCGGTGTCATCC
TTGTTCGGCGTTCCGCGGTTGTCGTTGTCGAAGGTGGCGAAGTCCAGGTGCAGGCGGCCA
CCCAGGGTGGCGGTGACCGGACGGTCGTCTTCGGCGGCGAAGGCCGGCACCGACAGGACA
GCCAGCGCCATCATGGCGGCAGGACGCCGCCAGGCAAACGTGAATTCCACAAACCCTCCC
AGGTGCGCGCCAGGCGCGCGGCAATCGTGGGCACCGGACGGTGCGCGGCCGCAGTCTGGG
TCGGGCAAGCTGTCATCGTCCTGTCAACGGATTGTGCGGTGCAGCGAAAAGCACAGGCCG
CTGGGCTCGCCGTGCCGCGCCCGGCGAGCCCAGCGGCGGCATGCGGTAGCATTCGGTTCC
CCTCCCACCCGAGTGCCCATGCGCCTGCTGCTGGTCGAAGACAATCCGGATCTGGCCGAT
GCGATCATCCGCCGGATGCGCCGCAGCGGGCACGCCGTGGACTGGCAGGCCGATGGCCTG
GCCGCTGCCAGCGTGCTGCGCTACCAGAGCTTCGACCTGGTGGTGCTGGACATCGGCCTG
CCCAAGCTCGATGGCCTGCGCGTGCTGGCCGGCATGCGCGAGCGCGGTGACAGCACGCCG
GTGCTGATGCTGACCGCGCGTGACGGCATCGAAGATCGCGTGCAGGCGCTGGATGTGGGG
GCCGACGACTACCTGGGCAAGCCGTTTGATTTCCGCGAGTTCGAAGCGCGCTGCCGCGTG
CTGCTGCGGCGTGCGCGCGGCCAGGCCAGCGAAGTGGTGCAGATCGGCGGCTTCCAGTTC
GACAACGCCGCGCACCGGGTCAGCCTCGACGGGGAGCCGATCGAACTGCCCAACCGCGAA
TACCGCCTGCTGGAGATCCTGGTCGGCCGTCTTGGCCAGGTGGTCGGCAAGGACGAGATC
GGCAACGGCCTGTTTGGTTTCGATGACGAAGCGGGCCCGAATGCCATCGAGTTGTACGTT
GGTCGCCTGAGAAGGAAGCTGGCGGGCGCGCCGCTGCGCATCACCACGGTGCGTGGCGTC
GGTTACCTGCTGGAAGCCAGCGATACCCATGCCGACGCCGATGGCTGACACGCGTGCTGC
GACTGCGGCGCCGGGTTCGCTGCGGCGCACGCTGCTGCTCTACCTCGGCGTGCTGCTGGC
GGTGTTCGCGGTGGCCCTGCTGTTCGCCGCACGCGATTACGGCCAGCGCGCCGCCAACCG
ATCCTACGATCACCTGCTGGTGTCCTCGGCGCTGTCCATTGCCGATTCGGTGGCCCTGGT
CGACGGCCAGTGGCAGGTCGATCTGCCCTATGCGGCGCTGGACCTGCTGGCGATGGCCCC
GGAGGACCGCGTGTTCTACCGGGTGGCCGACAGCCGCGGCACGCTGATCACCGGCTACGG
TGATCTGCCGACACCGCCGCGCAGGCCCGGTACCCAGTCGCAGCTGTTCGACGCCCCTTA
CAGCGGCGAAACCGTGCGCTTCGTGGTGGTCGGCCGCAGTTTCGCCGCGGCCTCGGCACA
GGGCGAGGTGCAGGTGCAGGTGGGCCAGACCCGGCGCGCGCGCGAAGCCGTTGCGCAGGA
CATGGTCAATCGTGCATTGCTGGCGATCGGTGTGTTGTCCGGGCTGCTGCTGGCGCTGGT
GGCGTTCGGCGTGCATCGTGCGTTCCGGCCGCTGGTGCGGGTGGAGCGCGAGCTGTCGCG
CCGCGAGCCGTCCGACCTGAAGCCGCTCGATGCCCGCGTGCCACGCGAGATGGACCAGAT
GGTGGCCGCGTTGAACCGCTTCATGGAGCGCCTGTCCAGCAGCAACGAGACACTGCGCGC
GTTCATGGCCGAGGCCGCACACCAGATGCGCACGCCACTGGCGGCATTGCGAGCTCAGGC
GCAGTTGGCGCTGGATGATGACGATCCGGAGGACATGCGACGCAGCCTGCAGGCGATCGA
GCGCAACGCCACGCATATGAGCCGGCTGCTCAACCAGCTGCTCAGCGATGCCAGCGTGAT
CCATCGTTCGCACCTGCAACGCTTTGCGGCGGTGGATCTGGCCGAGACCGTGCACCAGGC
GTTACATGAAGCACTGCCGCAGGCAAGCCCGGCACCGCGCGTACAACTGGCGATGACTGC
CGAGCCGGTGCAGGTGCGTGGCGACGCGCTGCTGCTGCGCGAGGCAATCAAGAACCTGGT
CGACAACGCGTTGAAGTACGGCGGCGACGGCCCGTTGCAGATCGCGCTGACCGTGGAAAG
CGGGCAGGCCGTGCTGACCATCGCCGACCATGGCGCAGGCATCGCGGCTGCCGATGCCGA
ACGCGTATTCGAGCGCTTCGCGCGTGGCGAGGGCGCGCGATCCGGCGGTGCCGGGCTGGG
CCTGGCCATCGTCAAGCGGGTGGTCGACAGCCACGGCGGCCGCATCGACCTCAGCAACCG
CCCGCAGGGCGGGCTGATCGCCACCATCCGTCTGCCACGGAGCAGTCCATGATCCGCCTG
TTTGCCACGGCCGTTGCCCTGCTGCTGGCCCTGCCGGTGCTGGCCGCGCCCGGCGATGTG
CGTCGTTTTCCCGCACAGGGGGCGGCCACCGCGCAGCTGCGCATTCACGGCACTACCGAC
ATCGAAGTGTTCGCGGTGGTGATTGCCGATTACCAGCGGCTGCACCCGGGCACCGAGGTG
GTGTACGAGGACATCATCACCCAGGACCTGTACGCGCGTTACCTGCACGACCGCGGTGGA
CCGGCATCGCCGGACCTGCTGATCTCCAGCGGCATGGACCTGCAGACCAAGCTGGTCAAC
GATGGCCACGCGCTGCCACATCGCTCGGCGCTGACCGCTGCGCTGCCAGCCTGGGCGCAG
TGGCGCAACGAGGCCTTCGGCATCAGCTACGAGCCGGTGGTGATGGTCTACAACACCGGC
GCAATGCCTTCGGCAAAGGTGCCGCACACGCGCCGCCAGCTGCTGGACCGGCTGCGTGCC
GAAGGTGCACCGCTGCGCGGCAGGGTCGGCACCTATGACATCGAGCGCAGCAGTGTCGGC
TACCTGCTGGCAACCCAGGATGCGCAGCGCGGCAGCATCGCCGGCGCGCTGCTGGGGGCG
CTCGGCGACAACGACGTGGTGCGCGAAGAGCGCACCGGCGTGCTGCTGGACAAGGTGGCC
AGCGGCGAGCTGTCGCTGGTCTACAACGTGCTTGGTTCCTACGCGCAGGCACGGGTCGAT
GCCGGCGCGCCACTGGCCATCGTCGAGCCTGAGGACTACACGCTGGTGGTGCTGCGCACT
GCGGTGATTCCGCGTACCGGCCCACACCCGGAAGAAGCGCGGCGCTTCCTCGACTACCTG
CTGTCGCCCCGTGGCCAGCAGGTGCTGTCGCGCGAGGCGCGGCTGATGCCGATCGTGACC
GGCAACGCACGTGGCGACGATGCGCCCGGCCGCAGCCGGCGTCCGATCCAGCTCGGCCCG
GGCCTGCTGGTGTACCTGGATGCGCTCAAGCGCCGCCAGTTCCTCGATGCCTGGCGCAGC
AGCGTCGAGCCGGCGGGGCGCTGAGGCTCCGGCCTGCCCGTACAATGGCGGCATGAGCGA
ATACACCATCCTGATCGCCGACGACCACCCGCTGCTGCGTTCGGCGGTGGTGCAGTCCTT
GCGGCAGAGCCTGCCGCTGGCGCAGGTGCGCGAGGTGGCCAGTGCCGATGCGCTGGCCGA
GGCGCTCGACGCACAGCCGGACGTGGACCTGGTGCTGCTCGACCTGACCATGCCCGGCGC
GCACGGTTTTTCCGCGCTGCTGCACGTGCGCGGCTCGCATCCGGACATCCCGGTGGTGAT
CCTTTCCTCCAACGACCATCCGCGGGTGATCCGCCGTGCCCAGCAGTTCGGCGCCGCCGG
TTTCATCCCGAAGTCCGCGCCGGCCGAGACCATCGGCGAGGCCGTGCAGGCAGTACTCGA
TGGCGGCCTGTGGTTCCCGGCGATGGCCGCCGAGCGTTCCGAGGCCGATGCACTACTGGC
CAGCCGCCTGGCCCAGCTGACCCCGCAGCAGTTCCGCGTGCTGCTCTGCCTGGCCGATGG
CCTGCTCAACAAGCAGATCGCCTACACCCTGGGGCTGGCCGAGAACACGGTGAAGGTGCA
CGTCACCGCCATCCTGAAGAAGCTCGAGTGCCACAGCCGCACACAGGCGGCGGTGCTGGT
GAAGGCGCTGGAGCCCGAGGGCGACGCCGGCATCGGGCTGTAGTTTCCAGCAAACGGCGC
AGCCCCTCGTGGGTGGACACGTAGAGCAGTTCATGGGTGAGGCCGGGCAGGTGGACTGCA
CAGGGGCCGCTGCAAGTACATCCATGTAAGCTCGGTCGCCGCATCCATGCGGCTCACGCC
CCTGCGCAGCCCACCTGCCCGGCCACGGACAGGTTCCGTGCGCATCCACCCACGGAAGAG
AAAAGAAGATCAAAAGCAAAGGCAGCCTGACAGGCCGCTTTTTGTAGAGCCGAGCCCACG
CTCGGCTGCTTTCTGGCCGGTCCGTGAAGCCGAGCATGGGCTCGGCTCTACACGAGCAAG
CGCAGCGCGCGACCCGCTTTTGATCTTATTTTCTTCTCCGTGGGTGCAGGCCACCGAAAT
CTGTCGGAGGCCGGTCGGGTTGGGTGCGCGGGGGTGTCAGCCGCATGGGCCCGAGGCATG
CCTCGGGCGGGTTGGGCAGGACGCCCAACCCGGGTCTTGCCGTGTGCGCAGGACAGCGCA
CACGAGCAAGCGGCTGCCAAGCCTCCAGGGACGGATTCACGGCGTCCCCCGCGTACCCAA
CCCGACCGGCCCACCCGCGGCTTCTGCTTTCCGCGACCACCCAGACACCACCCACGAGGG
GCTGCGCCGTTGGCTGGAAACTACCCGCGATGGCGGATCAGCAACTGACTCATCAGTGCC
CGCAGCGCCGGCGGCTTCACCGGCTTGGCCATCATCCCCCAGCAGCGTTCGGCGGCCATC
TCACGCAATCCCGCATCGCGCTCGGCAGTAACCAGCACTACCGGCGGGCGGGCCTGCCAC
AATTCGGCCAATGTCTCGTACAGCACCGGCCCATGGTGATCGCCCATGCGCACATCCAGC
AGCACCAGCTCCGGTACTGCGCCTGTTGCTGCCAGCTGCAGCGCCGCCTGTGGGCCATCG
GCCAGCGCCACCTCGCAGCCCCAGCGCTCCAGCAGCGCGCGGCTGGCCGCGCACACGTGC
GGATCGTCGTCGATCACCCATACCCGGCGACCGCGAAGCGGGTTGTCCGCTGCCGGTTCC
TGCACCAGCACCGGCACAGGAGCAGTAGCGGGAATCGCGCTGGCTTCGCCGAACGGCACG
CCCACCGCGAACACGCTGCCCTGGCCCAGCTGCGAGCGCAGCCGGATCGGATGCCCAAGC
AGGCGGCCGATGCGATCGACGATGGCCAGGCCAAGGCCGGCGCCGCGCTGCTGGCCGTCG
TGCAGGCGGCGGAACTCCTCGAAGATCTCGCCCTGCAACGCGTCGGGAATGCCGGGGCCC
TGGTCGTGCACCTCGATCCACAGCATGCCTTCACGGCGACGGCAGCCGAGCAGCACGCGG
CCGCGTTCGCTGTAGCGCAGCGCGTTGGACAGGAAGTTCTGCAGGATTCGGCGCAGCAGG
GCTTCATCGCTGACCACTACCGCATCGGTATCGACCCAGTCGACCACCAGGCCACGCGAC
TGTGCGGCGATGCCGAATTCGCGCGCCAGCGTCTGCAGCAAAGGCCCGAGCCGGAACGCC
TGCACTCGGGTCGGCAGGCTGCCGGATTCCAGGCGCGCGATATCCAGCAGACTATTGAGG
ATCGCATCCTGCGCGGCCAGTGCAGCATCGATGTGGTCCGCAGTCTGCTGCTGCGCCGGG
TCGCCCAGCTTGCCGCGCAGCACCGAGACGAACATGCGCGCCGCGTTGAGCGGCTGCAGC
AGGTCGTGCACGGCCGAGGCGACGAATCGCGTCTTGTAGCGGTTGGCCTGCTCGGCTTCG
CGGCGTGCTTCCTCCAGGTCATGTGTGCGCTCGGCGATGCGGTGTTCCAGCGCATCGGCC
AGCGAGCGCAGTTCGCGCGCGGCGTTCTTGTAGCTGGTGATGTCGGCATAGCTGGTGACG
AAGCCGCCGTCGGGCAGCGGGTTGCCACGGATTTCCAGCACGGTGCCATCGTCTTTTTCG
CTCTCGCGCATGTGCGGGCGGCCGCTGCGCAGGTGGTTCAGGCGGCGCTCGATGGCTTCA
TCGACCGGGCCCGGACCAAGCAGGCCACGGCGTGCGTTGAAGCGGAACAGTTCCTCGATC
GGCCGGCCGACGCGAACCAGGTCCTGCGGGAAGCGGAACAGTTCCAGATAGCGCGAATTC
CACGCGACCAGGCGCAGCTCGCGGTCGATCACCACCACGCCCTGCGGCAGGTGTTCGAGG
CTGCGGCTGAGGCCGCTGTCGGCATCGGTGGCGGCCTGCAGCAGGCCATCCTGCGCGGTA
CGCAGTTCTTGTGCATGCTGCTTGAGCAGGGTTTCCAGCTCGCGGCGGCTGCGCAGGCGA
TGCTTGGCCAGGCGCCGGCGCTGCTGCACGAACAGCACCAGGAAGCCCAGCGCCAGCCAT
GCAGCGCCACCGGTGAGTGCCGCGGCGCGGCCGGCGCCGGTGGCGGCACTGGCATCGTGC
AGCAGGTGCAGGTTCCAGCCTTCGGCGGGCAGCGGCAGGCTCTGCCACAGCATCGGCTGC
GGCAGCGCCGGGTCCAGCAGGCGCACCATGCGGCCGCCATCGGCCAGCACGTCTTCGGTG
CGTGCGCGCAGGGGCTGCAATGCGCGGTCGGCGTACTGGCGGGCGTCCAGCATCTCGCGG
CGCTCATCGGCCCCCAGCGGGCGCAGCAGCCGGTAGCGCCAGCTGTCCCGGTTGGCCAGG
AACACCACGTCGTGGTCGTCGCTGGCCAGCACCACGTCGGGGCTGCTCAGCCATTCCTGT
TCCAGCGCGGACAACTCGACCTTGATCACCACCACGCCCAGCCGCTTGCCGTCTTCTTCG
ATGGCCTGCGAAAGGTAATAGCCGGGCACGCCGGTGGTCATGCCGATGCCGTAGAAGCGG
CCACGGCCCTGCGCCAGCGCCTGGCGGTAGTAGGGGCGGTAGCTGTAGTTCTCGCCGACA
TTGGTGGTCGGCTGGTCCCAGTTGCTGGCCGCCACCGCCACGCCGTCGTGGCCGACCAGG
GTCAGGGTCGAGGCACGGGTGACTTCATTGGCGCGTTGCAGCTTGAGGTTCAGCCGCTGC
CGTTCGCTGGGCGAGGGCGGTACGCGCAGCGCATGCAGCAGATCCGGGTCAAGTGCCAGC
ACCTGCGGCAAGGTGCCGAAGCGGTCGATGCGCTGTTGCAGGCCCTGGCCATACAGCTGC
AGCTGGCGTTGCACCTGGCTGCTTTCCTCGCCGAGCGCGCGCCGCCAGGCGTAATGACCG
GCGGCGACCGCGCACAGCATGGTACCGCCGACCATCACCAGCAGGGTCAGCAACAGCATC
CGGTGGCGGCTGAGCCAGTACATGGCGGCAGTCTACGCAGGGCCGGCGGGCGTGGCGTGC
ACGCCCGCCGGGTTCTGACGTGGAAGGGGTCAGAAGTGCATCTGCGCGCGCAGTTCGAAG
ATCTCCGGCGTGCTGTGCACGCCACGACGGCTGGCGTCGACCTTCACGTAGTTGGCCTGG
AACTTGAAGTGGCTGGTCAGGTACCAGTTCGCGCCCAGCGTCAGGTCGTGCTGGCGGCCG
CCGAGGATGCTGCCATCGTCCAGGTCGAGACGGCTGTATCGGGCCAGCAGTTCGACCGCG
CCGTAGTTGTGCGCCGGCTTGATGTTGGCCACCGCGCCGGCGTTGTACGGGCGCGATTCG
CCGGTCAGCACCCAGCTGGCCATCGCGTACTGGCCACTGCCGGTGTAGTCGGGCTTGCCG
TCATGACGGGTGACCGTAGCGCGCAGCGCTTCGGCCTGCAGCGAGAACGGGCCCCGGATC
CAGATGCCTTCCAGGCCGGTGCGGCGGATCTGGTCGGCAGTGACCAGCGCACCGGAATCG
ACGTAGCGGATGTCGGTCAGGCCGGCTTCCGGGCGCGCGCGCAGGCGGGCGCTGGCCTCG
TGATGCACGTCGCGGCCATCGCTGTAGCCACGCGGGTTTTCCTGCGAGTAGGCCAGGCCC
AGGTGGATCACATCGCCTGGTGCCTTCACCGGCGTCCACACCGCACGCACCGCCTGGGTG
GTGCCGGGGTTGTCGCCCTGCAGGTCCTTGCCGCCATAGGCCCCGGCCTGCAGCAGGTAC
TGCGGGCGCTCCAGCACCCACTCCACGCCGGTGCGGCGGCCTTCGTAGAAGGCCTGCACC
GGCAGCGAGGTTTCCAGGAAGCTGCCGGCACGCGAAGAGGTGTTCGCATCCAGGCCGACC
GGGGTCTTCATGTAGCCGAAGCGGAAGCGGCCGACGTCACGGCCGAAGAAGGCCTTGCTC
TCGAAGCGCACGAACACGTCCAGCCAGGTATCGGCCTGGAAGTCGTAGTAGACCATCGCA
TCGTAGACGCCCTTCTTTTTCAGCGTCGCGCCGAATTCCTTGCGGCGCACGGCATCGTCG
TCCTCGAGGCCACTGGCCGAGGAGAAGTCGTTGTAGTCGTAGGCGATGTTGGCGGTGGCC
GCCAGCTCGGTGCCATCACCGAAGGTGTACTTGGTCGGCCAGTTGTCGAAATCGGCGGCC
GAGGCGAAGGCGGGAAGGGCGGCCAGCGACAGGGCCAGCAAGGTGGGATTCGGGCGCATG
TTGGGTGCGGCTCTCTCAGATTGCGTGTGGACAGGACATCAACGGCCGCAAGGGCCGGAA
CTTTCGCAAAGACTCACCCAGCCGTTCAGCCCGGGCCACCAGCCTCCCCAGGATCGGGCG
GTGCGGCGCCAGTGTAGGCACCTGTGCTACCTGAACCGGGAGGCTAGTACCAATAGGTTA
TCTGCGCTGGCGTGCCTGGCGCGTACAAAGGCGTCCATTGGTCGCACCTCCTGTGCGTGC
TGCACAGGGCCTGCGAACAGTTTCCACGGTAACGGTTCCCGTGCAGCTCCGGGGCCGTAC
GTGCCTGAAAACGCCCCTTCCGGAGTCCGCCATGCACATCCCGACCGCAGCACCGGTGCC
TGCAAAGCCGTTGCCGATCTATCGCCAGCTGTACTTCCAGGTGATCGTGGCGATCGTCCT
GGGCGCCATCCTCGGCCATTACGAGCCGTTGATCGGCGAGAAGATGAAGCCGCTCGGTGA
TGCCTTCATCAACCTGGTGAAGATGATCATCGCGCCGGTGATCTTCCTCACCATCGTCAC
CGGCATCGCCAGCATGACCCACCTGCGTACGGTGGGCCGGGTCTTTGCCAAGGCGATGGC
GTACTTCCTGTTCTTCTCCACGCTGGCGCTGATCGTCGGCATGATCGTGGCGCACGTGGT
GCAGCCCGGCGCCGGCATGAACATCAACCCCGCCGAGCTGGACCAGACCGCGGTGCACAG
CTACGTCGAGAAGTCGCACGACCTGACCCTGGTCGGCTTCCTGATGGACATCATCCCGAA
GACGCTGCTCAGCGCGTTCGTCGACGGCAACATCCTGCAGGTGCTGTTCGTGGCCGTGCT
GTTCGGCATCGCGCTGGCGATGGTGGGCGAGAAGGGCAAGCCGGTGCTGAACTTCCTGGA
GGCGCTGGTCGCTCCGGTGTTCAAGCTGGTGCACATCCTGATGAAGGCCGCCCCGATCGG
CGCCTTCGGTGCGATCGCCTTCACCATCGGCAAGTACGGCGTCGGCTCGCTGATCAACCT
GGCCTGGCTGGTGGGCTCGTTCTACCTCACCGCCTTCCTGTTCGTGGCGGTGATCCTCGG
CGTGGTCTGCCGCCTGTGCGGCTTCTCGGTGTTCAAGCTGGCGCGCTACCTGAAGGCCGA
ACTGCTGCTGGTGCTCGGCACCTCGTCGTCGGAGTCGGCGCTGCCGTCGCTGATGGAGAA
GATGGAACGCGCCGGCTGCAGCAAATCGGTGGTGGGCCTGGTGGTCCCGACCGGCTACTC
GTTCAACCTGGACGGCACCAACATCTACATGACCCTGGCGGCGCTGTTCATCGCCCAGGC
CACCAACACCGAACTGACCCTGGGCCACCAGATCGCCCTGCTGCTGGTCGCCATGCTCAG
CTCCAAGGGCGCGGCCGGCGTCACCGGCGCGGGCTTCATCACCCTGGCCGCCACCCTGGC
CGTCGTGCCGGAAGTGCCGGTTGCCGGCATGGCGCTGATCCTGGGCGTGGACCGCTTCAT
GAGCGAATGCCGCTCGCTGACCAACTTCATCGGCAATGCCGTGGCCACCGTGGTGGTCTC
GCGCTGGGAAGGCGCGCTGGACCGCAACCGCCTGAAGCTGGCGCTGGATGGCCGCGAAAG
CGAACTGCCGCCGCCGGTCGATGCGCTGCCCGAGGCACTGCCGGCCAAGGGCTGATCCAG
GTGTGTGGTACTGCGGGGCCGGTCACGACAGTGGTACGGCCCCGCGGCGTTTCAGGGCGT
CCCATGGCTGTCATGGGCAACGCCGAAGCTGACATCGCGGTACCGTCGCATACGGCACGG
AATTGTGCGGTCGCAGCATGCTTGCGACAGGATAGCGACAGGTCCAGACGCTCCAACGGG
GGTATCATCCCCTGTCCCTTCTGCCCATTCATGTAACCCACATCGATGTCCAACGAAGAT
TTCAAACAGGCCGCCCTCGATTACCACCGGATGTCCCCGCCGGGAAAGATCAAGGTTTCC
GCTACCAAGCCCATGCTGACCCAGCGCGACCTGTCGCTGGCGTATTCGCCGGGCGTGGCG
TACGCCTGTGAAGCGATCAAGGCCGACCCGCAGCAGGCCAGCGAGCTGACTGCCCGCGGC
AACCTGGTGGCGGTGATCTCCAACGGCACCGCGGTGCTGGGCCTGGGCAACATCGGCGCG
CTGGCCGGCAAGCCGGTGATGGAAGGCAAGGGCGTGCTGTTCCAGAAGTTCGCCGGCATC
GATGTGTTCGACATCGAAGTCGACGAGACCGACCCGGACAAGCTGGTCGACATCATCGCC
TCGCTGGAACCGACCTTCGGCGGCATCAACCTGGAAGACATCAAGGCGCCGGAATGCTTC
GTGGTCGAGCGCAAGCTGCGCGAGCGCATGAAGATCCCGGTGTTCCATGACGACCAGCAC
GGCACGGCGATCATCGTCGGCGCGGCGGTGCTCAACGCCATGGCGATCACCGGCAAGAAG
ATCGAGGACGTGAAGCTGGCCACCACGGGCATGGGCGCAGCCGGCATTTCCTGCGTGAAC
ATGCTGGTGCAGCTGGGCCTGAAGCCGGAAAACATCCTGGCCTTCGACCGCGAGGGCGTG
ATCCACACCGGCCGTACCGACCTGGACCCGGAAAAGCAGCGCTATGCGCGCGACACCGAC
AAGCGCACCCTGGCCGAGATCGTCGACGGCGCGGACATCTTCCTGGGCCTGTCGGCGCCG
GGCATCCTGACCGCCGACATGGTCAAGACCATGGCGCCGGATCCGGTGATCTTCGCACTG
GCCAACCCGACCCCGGAAATCATGCCGGAACTGGCGCGCGCCGCCCGTCCGGACGCGATC
ATCGGCACCGGCCGTTCGGACTACCCGAACCAGGTCAACAATGTGCTGTGCTTCCCGTAC
CTGTTCCGTGGTGCGCTGGACGTGGGCGCCACCGCGATCAACGAGGAAATGAAGATCGCC
TGCGTGCGTGCCATCGCTGCGCTGGCCCGCCGTGCCGCCACCGACATGGGCTCGGCCTAC
GGTGGCGAGACGCCGAGCTTCGGCCGTGAATACCTGATCCCGCGCCCGTTCGACCGCCGC
CTGCTGGTGGAGCTGTCGGCCGCCGTGGCCCAGGCCGCGATGGACTCGGGCGTGGCCTCG
CGCCCGATCGACGACATGGGCGCCTACCGCGACAAGCTGGCCCAGTTCGTCTACCGCACC
AGCCTGATGATGAAGCCGGTCTACGACCGCGCGCGCAGCGACAAGCAGCGCGTGGTGTAC
GCCGAAGGCGAAGAGGAAGTGGTGCTGCAGGCGGTGCAGAACGTGGTCGATGACGGCCTG
GCGCACCCGATCCTGATCGGCCGCCCGGAAGTGATCGAATCGCGCATCGAGCGCCTCGGC
CTGCGCCTGAAGATCGGCGAGAACGTTGAAGTCACCAACATCAACGATGATCCGCGCTTC
AACGAATACTGGCAGTACTACCACGGCCTGACCGGCCGTCGTGGCGTGACCGTGGCCGCG
GCGAAGAACCTGATGCGTTCGCGCCCGACCCTGATCGCAGCAGTGATGGTGGCGCGTGGC
GAAGCCGATGCAATGCTGACCGGCATCGTCGGCCGCTTCCACAAGAAGCTGGGCTACGTG
CGCAGCGTGCTGCCGCTGGAGCCGAAGGTCACCTCGACCTCGGCGATGACCGGCGTGATC
AACCAGCAGGGCGTGTTCTTCTTCGTCGATACCCACGTGCAGGAAGACCCGACCGCCGAG
CAGCTGTGCGAAGCGACCCTGCAGGCGGCCTACCGCATGAAGTTGTTCGGCATCGAGCCG
AAGGTCGCGCTGCTGTCGCATTCCAACTTCGGCAGCCACGATTCCAAGGACGCGCTGAAG
ATGCGCCAGGTGCGCGAGCTGCTGCTCAAGCGCAACCCGCGCCTGAACGTGGACGGCGAA
ATGCAGGGCGACACCGCATGGGATGAAGCGCTGCGCCAGAAGCTGCTGCCGGGCTCGACC
CTGCAGGGCCGCGCCAACCTGTTCGTGCTGCCGAACCTGGAAGCGGCCAACATCGCCTAC
AACCTGGTGCGCGTGTTCACCGATGGCGTGGCGATCGGCCCGATCCTGATGGGCGTGAAC
AAGCCGGTGCACATCCTGACCACCAGCGCCACTTCGCGCCGGATCCTGAACATGACCGCG
ATCGCGGCGGTCGATGCGCAGATCCGCAAGCAGCTGGAAGCGGAAAAGAAGGCATAAGCC
TTCTTTCCCACTTCCGCTGCCCACGCATTCTTCCTCTACCCCCGCCTTCGGCGCGCCCCT
TCAACAAGAAGGGGCTCCTGGTCGGAAGAATGATGGCGCTGGCGCGGCTGGACGTCGGCG
CAAGTGAAAACACCGGGCATTGCCCGGTGTTTTCATTTGCCGCAACGGCCGCCGAACCTG
CCACACGCACTACGCCGCCCGGTCATTTCCCTGCAACGCCGTTGCGGCCCAATACGCCCA
CGCGGCCCGGCCGTGGGAAGGGACCGGACCGGCCTTCCCACCCTGGGCCCGACCAACTTT
CATGGGCGAGGGTGTCATGCGTAATCGAGTCACGCGGCGATATTTCCAGCAGCTGTTCGC
GCTGTACGCCGGTTTCGTGCAGTCGCGCTGAGGCGTAGAAAGCAGCGAGGTAGAGTCGAC
CGTTGGTCGACTATCGCGCGAAGCGCGGGGTTTTCGGTGGCTGTACGAAAGTCAGTCGAC
TAACAGTCGACTCTACCCAGTCGCCCCAATTCCCAGTTGACCACCCAGTCAGCGCCGCTT
GCCGCGGCGTGCAGGGGCCGGCGGCGGTGCATCCGAACGCGGCTTGGCGTACTGGGCCCA
CAGTGCGGGCAGTGCCTTGCCGGTGTGCTTCTGCCACAGCGCCGGTGCATAGCGGCCATC
GCGCAGGGCCGTGTCCAGTGCCAGCACCAGGCCGGGGTGTTCGGCGTCGGCCCATTTCAG
GAACGCACCGGTGACCCGGTAGCCGCTGTCGAAGTTCTGGCCCTTCTCGACCTTGCCCGG
CAGCGACCAGCCCGCGGCGGCATTGTCCATGCCGTAGCGGTCGCGTGCGTAGTCGGCGAT
GCCCTCCACCAGCCAACCCGGCACCCGTGCGTCGCCATGGCCCGGATAGCCCTGCACGAT
GTGCATGGCCTCATGGGTGACCAGGTCGATGTCGTTGGGGTGCTGCGCCAGCCAACCCGG
ATTGATGGTGATCGTTGCCGCCTGGTCCTTGTCACCGACGAAGGCGATCCCGGTGTAGGC
CGGATCGATCACGATGCGCACCATCGATGGCGCGGCCGGGTGGAAGTCCGCACGTTCGCG
CAGGTAGGCGAAGTAGAACGTATCGATCACCCGCTTGCGCTGCGGCGCGGCCAGGGCGCC
ACGGGCGTCCTGGTAGTTCAGCGTCACGCCGTCGCGGGTCAGCTGCGCATCAAAGGCCTG
GGTCTGGCCGAAGCTGGAGAAGGAAAGGGCAACAAGGGCCAGAGGCAACAGACGGTAGCG
CATAGGGCTCATTGTACGGCGCTGGGCGCCAACAGTTCGATCTCCGCCAGCGGCAGCCGG
CCCGGCGCGGCCAGGCGCAGCCGGTACTCGCTGTAACGACCGGGTCTGGCGATGCGGAAC
GGACGGGTCTGGCGGGCAGACTCGAAGGCTTCGCCGCTGCGCTGGTCGAGCACGGTCCAG
TGGCCGTTGCCATTGCGCGCTTCCAGCGTCCATTCGCCGCCCTGGATGCGGCCGTCACCG
CTGGTCAGCGTATACATCGTCGGCGTGCCATTGCTCAGGCCGGTCAGTGCGATGGTCGCG
CCGCCACCCAGGCCGACGGTGGTGGCCGCATCGTCATCGACCAGCGCCGGCAGGGCGCGG
CCATCGGCCAGTGTTGCCTTCGCGCCGCTGCCGAGCAGGTCGTGCAGCAGCTGCGGGCGC
TGGCCACGGGCGGTCAGCGAGCGCGGCACGTCATCCACGCCGCTGCCCCAGCGCGACGGC
TGCGGGCCCATCACGAAGTCCAGCGTCGCGCCCTTGGCGATCAGCTCGTGCGGCACCCAG
GTCTTCGTCCAGGGCGTGCCGTTGATCTTCAGCGACTGCACGTAGACGTTCTCTCGCGAA
TTGTTGGCCGCGTTCACGGTCAGCACCGCGCCGCCCTGCAGTTCCACCCGCGCGTGGCGG
AAGGCCGGCGAACCGATCACATACTCCGGGGCGCCCATGCGCAGCGGGTACAGGCCCAGC
GAGGCCAGCACGTACCACGCCGAGGTCTCGCCATTGTCCTCGTCGCCCGGATAGCCCTGG
CCGATCTCGCTGCCGACGTACAGCCGCGACAGGATCTCGCGCACGTGCTGCTGGGTCTTC
CACGGCTGCCCGGCGTACAGGTACATCCACGGGATGTGGTGCGCCGGCTGGTTGCTGTGC
GCGTACATGCCCATGCGCACGTCGCGCGCCTCGGTCATCTCGTGGATGGTGCCGCCGTAG
GAACCGGCCAGTGCCGGGTCTGCGGTTTCCGGCGTGGCGAAGAAGGCATCCAGTTTCGCC
GCCAGCTTGTCGCGGCCACCGTACAGCGCGGCCAGGCCTTCGCCATCGTGGGCAGCGGTG
AAGGCGAAGGTCCAGCCATTGGACTCGGTGTAGTCGTGGCCCCACACGCGCGGGTCGTAG
TCCTTCGCGTCCACGCGCCACTGGCCATCGGCAGTGCGGCCCTGGAAGAAGCCGGCGGCC
GGATCGAACATCGTCGTGTAGCTGGCGGCGCGATAGCGGAAGTAGTCGGCCTCGGTGCTG
TAGCGCTCGCGTGCGGCCGGCGTGGTCGCACGCTTGGCCAGCGCGTCGGCCATGTTGGCG
ATGCCGAAATCATTGAGTGCGCCTTCCATCGTCCACGACATGCCTTCATGCACGTCCGCG
CTGGCGTAGCCACGGAAGGTCGAACGGTCCATGCCCTTGCGGCCGACATGGCGGTCGGGC
GGGACCACGGTCGCGTTCTTCAGCGCGGCGGCGTAGGCCTCGGCCGGATCGAAACCGCCG
ATGCCCTTCAGCCACGCATCGGCGAAGGCCACGTCCGAGCTGGTACCGACCATCAGGTCC
GCATAGCCCGGCGACGACCAGCGTGCGATCCAGCCGCCGGCGCGGTACTGCTCGATGAAG
CCCTGCACTAGCTGGCCGGCATCGTCGGGCGTGAACAGTGCATAGGCCGGCCAGGTGGTG
CGGAAGGTGTCCCAGAAGCCGTTGTTGACGAACACCTTACCATCGCGCACGCCGGCGTAA
CTGCGGGTCGCGCTGCCTTCGGTGTTGTCATCGCTGGCGCTGGCCTGGTTGGCGTAGCGC
CACTCCGGTGCGGCGGCGCTGCCCACGTTCTCGTGGCCGGAATTCGGGTACAGGTACAGC
CGGTACAGGCTGGAGTACAGCGTGGTCTTCTGGTCGTCGCTGGCATCGCCGATGTCGAAG
CGGGCCAGGCGCGCGTCCCACGCGTCCTGTGCGCGGCCGGCCACGCTCTCCAGCGTATCG
GCGGCGGCGATTTCCAGTGCGAGGTTGTGCCGCGCCTGCTCCACCGAGATCAGCGAGGTG
GCGATGCGCATCGTCACCCGCCGCTCGCTGCCGGCATCGAACTTGATGTAGCCGGTCGGG
CGCCCGGTGTCGAGGCGGCCGCTGCTGCGCCAGGGCTTGTCGAAGCTGGCCACCACGTAC
ATGCGGCTGGCGCCGTTGGAGAGGCCGCTGCGCGTATCGGTGTAGCCCGACAGCGTCTGT
GTGGCGGCATCCAGAGTCAGGCCACCACGTGCATCGACGTTGTCGAACAGCAGGTTGGCG
TCACCGCCTTCGGGGAAGTCGAAGCGGAACAACGCGGCATGATCGGTCGGCGCGATGGCG
GCAGCGATGCCGTTGTCGAAGCGCACGTCGTAGCGGTAGGGGCGCGCGCTTTCATGGCGG
CGATCGAACGACAGCGCGCGCTTGCGGCGGTCGGCCTCCGGCACGCCACGGCTGGCCGAG
GGCATCACCTGGAAGGTCTGGCGGTCACCCATCCACGGGCTGGGCTGGTGGCTCAGCGCA
AGCGCCTGCAGCTGCGGGCGGTTCTGTGCGTCGTTCTGCTCGTTCCAGCGGTACAGCCAG
TTCAGTGCGCCGGCATCGGTCACCGGGGTCCAGAAGTTGAAGCCGTGCGGCACCGCCGTG
GCCGGGAAATTGTTGCCGCGCGAGAAGGTGCCGTTGGCCTGGGTGCCGCGGGTGGTCAGC
ACCCAGTCGGAGACGCGCTGTGGCTGCTGCCGCGGCTGTGCGTCCAGGCGCACGTCATCG
ATCCAGCCAGAGACCGGCGCGCCCTCGGCACTGGCCACCTCCAGCTCGATCGCCACCACG
CGGCGGCCCTTCAGCGTGGGTACGTCGCCCAGCCGCACTGCCTTGCGCGCCCACTGTTGC
GGGTACAGCGTCTTCGATTCGCCCTGCGCGCGTGCGCCGATCGCCACCCCATGCTGGTCG
CGCGCCGCACCGGCCGACACGCGGCTGCCATCGTCCAGCAGCAGGTCCAGCGAGACATAG
GTCGAAGCGACGGTGTCCTTGCCGACGATCTCCGGCAGCACCAGCCACGACAGCGTGGTA
TCGGCCTCGATGGGCAGGTCGGCCTTGAACAGTTCGCGCCGCGCGCTGCCGCCTTCGCTG
CTGTAGCGCAGTGCATGCAGGCCGCTGTAGCCGGCGTTGCGCTTGGCCGCGTAAGGCGCC
GCAGGGCCGTTGCCGATCGTGACCTGAAGTGCACCCGCGGCCTGCGTCGGGGCAGGTTCG
CCGGGCTCGAACGAGGTCTGCAGCCCCTGTGCCAGCACCGGCATCGCAGTGGTCGCACAG
GCCAGGGCCAGGGCGAGTGGAAGCAGGGCGCGGCGCGGATCGGACAGGGTCATGCAAGGG
TCTCCCGGAAGGGCTGGCGGCGGGCAGAACCCGCATCGGCGGACACCACGGACAGCATCG
CTCCGCCCGCCAGGCTGGCAGTGGAAGAGGCGATGCCGGTCCGGTGGGGGCGGGCCATGC
GATCGGGTTGGATTGGGTGGGTCGGGGTGCGACCTGGCCCGATCCTGCAACAGCCGTCGC
GCGCTGGCAAGTGCCATTTAGTTCGATCCAAATGCGGGAAATATCGCTGGAGTCGATTCT
GGCGAGCGAACCTGCCGGAACGACCGCGAAATCCCCGGCGCCGCCGCCGCCCGGCGTGCG
GCGGGGAGATGCGAGGCATCGGCGGGAGCGCGCAAAGGCCCGTTGTGGCGCAATGTCGGT
GCGGCCCAGATGCTAGAATCACAGGCCTCGCAACCCGTTCACCGACATCCGCCATGAGCC
ATACCGCCACCGCGCCCGCCAACGCCGAGAAGCGCTACACCGTGCACCGCAGCGATCTGC
CGTTGAGCTGCCCGACCCCGGAAATGGCGCTGTGGAACTCGCATCCGCGCGTGTACCTGC
CGATCGAAGACGAGCCCAACGGTGAAGCGCAGTGCCCGTACTGCGGTTCCGTGTTCGTGC
TGGCCGACTAAACGGCGGCCCCTTCGATGCGCCGATTGACCGTGGTGCAGTTGCTGCCGG
CGCTGCACTCCGGCGGTGTCGAGCGCTCGACCCTGGAAATCGCTGCTGCCCTGGTCGCGG
CCGGCCATCGTGCACTGGTGGTGTCCGCCGGTGGCCGCCTGGTGCAGCCGCTGCTGGACA
GCGGTGCCGAGCACCTCACCCTGGACATCGGCCGCAAGTCGCTGCTGACCCTGCGCCATC
TGCCGACCCTGCGCCGCCTGTTTGCCGAGGTCGGTGCGGACATCGTGCACGCCCGTTCGC
GGCTGCCGGCCTGGCTGGGCCTGTACGCGATCCGCGCCATGCCCGCCGCACAGCGCCCGC
ACTGGGTGACCACCGTGCACGGGTTGAATTCGCCCAGCCGCTACAGTGCGGTGATGACCA
GTGGCGAACGCGTGATCTGCGTGTCCAATACCGTGCGCGCCTTCGTGCAACGCCACTACC
CGACGGTGCCGGAAGAAAAACTGCAGGTCATTCCCCGCGGTGTCGATGTCGGCCAGTTCC
CACGCGTAGCACGTGCCGACCGTCGCCCGCGGCTGGCCCTGGCCGCCGATTATCCCTGGC
TGGCGCAGGTTGATGGCCCGCTGCTGCTGTTGCCCGGGCGCGGTACCCGGCTGAAGGGCC
ACGCCCACGCGCTGCAGCTGCTGGCCGACGTGCGTGCCGCCGGCGTGCCTGCGCAGCTGT
GGATGCTGGGTACCGAGGAACCCGGGCGTGAGGCCTACGTGGCCGATCTGCGCCGCCAGG
CTGCGGCACTGGGCGTGGCCGAGGCCGTACAGATCAGCACGCCTACCGCACGCATCGCCC
TGGCCTACGCCGCCAGCGATCTGGTGCTGCAGCTGTCGGACAAGCCGGAAGCCTTTGGCC
GCACCGTGGTCGAGGCGCTGTCGGTCGGCCGCCCGGTGCTGGGCTGGGACCACGGTGGCG
TCGGCGAACTGCTGCAGCAGCTGCAGCCCGGCGGCGCGGTGCCGCTCGGCGACGCGCGCG
CGTTGGGTGAACGTGCGCTGGCCCTGCTGGCGCAGCCGCCATCCTTGCCGACCCGCATCC
CGTTTACCCTGCAGGCCATGCAGCGCGATACCCTCCGCCTCTATGCCGATCTCGCCGGCT
GACCCCGCTGCCATCGTGCGCGACGACCGCGCTGGGCGCTGGGCGCCCTGGTGGGTGCTG
GCGTACGTGGCGATGTGGCCGTTGCCAGGCATCGCCGAAACCGTGCTCGGCCTTGGCGCG
CTCTATGCTGCCGCGCGCATGGTCATGCGCCGGCTGCAGCGCCGCCCGCACCTGTTGAGC
ACGGCGGCGTGGGCCCTGACCTCGATCCTGTTCCTCGGCTACTGGCTGCCACAGGCGTTC
TCGGCCATCGATGCGATCGATCCGGCGGCCTCGTGGACCAAGGCTGCCGCCGGACTGCGC
TACCTGCCCTTCATGTGGCTGGTGGCGATCGCGGTAGCCACGCCGGAACGGCGGCGGCTG
ACCTTCGGTGGCCTGGCGCTGATCACCGGCGCGTGGACGCTGGACGCGTTGGTACAGGCG
CTGGCCGGCACCAGCCCATGGTTCTGGTCGCTGCAGCACCTGAAGCTGGCCGTAAGTGGC
CACGCGCTGTGCCCGGCCGACGAAGCCGCACTGGCCGACCGCCTCAGTGGCGCGCTCGGG
CCCTGCAACCTGAAGTTCGGCCAGGTGCTGGCCAGCCTGTCACCCTTCCTGCTGCTGCCG
ATGGCGCGGCGTTTCGGCAGTGCGGGGTGGTTGCTGGCCGCCGCCGCAGTGGGATGCGTG
CTGCTGCTGGCCGGTTCGCGCGCCTCGTGGATCACCTTTGTGCTGGTGCTGGGCTACAGC
GGCCTGCGCCAGTTCGGCTGGAAGCGGCTGCTGCTGCTGGCCCTTGTGGCAGCGCTGGGT
ACGGCCGCACTGACAGCGGGCGTGCCGCAGCTGCGCGAGCGTGTTGCGCGCACGGCACAG
GCATGGAACGAAGACGGGCAGGGCGTTGACGAGGCGCTTTCGGGGCGCGCGCGCATCTGG
ACGGCGGCGGTGTGCATGATCGAGGAACATCCGGTCAACGGTGTCGGTGCGCGCGGCTTC
CGTGATGCGTATCCGGCCTGCGTGTCAGACGAGGGCCCCGCCGTGTGGGGCAATCAACCG
GCATTGCACGCCCACCAGATCGTGCTGGAAATCCTGGCCGAGACCGGCGTGCTGGGCCTG
CTGCTGTGGCTGGCGGCGGTGGCGCAGGCCTGGCGGGCCTGGCGCTATGCACCGCCGGCG
GCGCGTGACCGCGCCCGCCCGGCGATGCTGGCGCTGGCGGTTACCGTGTTCCCGCTCAAT
ACGCACCTGGCGTTCTATTCTGCGTTCTGGGGCGGCCTGACCGTGCTGCTGGCGGCCCTG
TTCGCCGGCAGTCTGCTGGCCCGCGAATCGGACGAATCTCCGCCGATGCAGTAGTTGCCA
ACCTTGGTGGGCTCCCCGGGACCGGCCTCGGTTCATCCGGCGCCAACCAAGGTTGGCGCC
ACGAGGACGCCGGTCCTTCCACCGCATCCGGTTATTTGTAGAAATCACTCCGGCCGCCGG
GCTGGCGCTTGAAGCGGCGGTGGATCCACAGGTACTGGTCGGGGGCTTCGCGCACCATCT
CTTCGATGGCCTGGTTGACCCGCGTGGTATCGGCTTCCACGTCCTCACTGGGGAAATTCT
CCAGCGGTGCGCCGATCTTCAGCACGTACTTCCCGCCTTCGCGGCGGTGGAAGTACGGGA
TCACTGCACAACCGGTCATCCTTGCCAGCTGGTGGGTGGCGGTGATGGTCGAAGCGGTGT
GGCCGAAGAACGGCACGAACACGGTGTCCTTGCCACGCATGTCCTGGTCCGGCGCGTACC
AGAGGAAGCCGCCCTTCTTCAGGTGGCGCACGGTCGCGCGGATGTCCTCGTTGGCGAACA
TCGCCTTGGCATAGCGCAGGCGGCCGAACTTCACCGCCCACTCGTACACCGGGTTCTTGT
GCTTGCGGTACATGCCGGACAGGTCGACGTAGTCGCACAGCAGGCGTCCGCACATTTCCA
GGGTCATGAAGTGGCCGGAGACCAGCAGCACGCCGCGGCCTTCAGCCTCCATCTGCCGCA
GGTGTTCCAGGCCTTCGATCCGTACCTGCGGGCGGATGCGGTCGATGCTGCCCCACCAGG
CGCGGATGCACTCGAACACGCCCACGCCCAGCGCATCGAAACTGTCGCGCACCAGGCGCT
GGCGCCAGGCTTCGTCCTTCTCGGGGAAGCACAGCTGCAGGTTGACTTCGGCGGCGCGGC
GGCGGCTGCCGAGCAGGCGCCAGGTGATCCAGCCGACGCCCCGGCCCAGCGCGCGCTGCA
GCATCCACGGCAGGCGGGCGATGGCGAAGGCGCCGAACATGGCGGCGAACATCGGCCAGT
TGCGCGGATCGCGCAGCGATGGGCGGACGGCGGTGGAGGCATCTGACATGGGGCCATTCT
ACCAAGGCGGCCGCGTGTCTTTCCCCGGGGGCTCCCGTATCCTTGCCGCATGCGCAAAGA
CCCTGTCGAATGGATCCTGCGCGGCCTGTATTCGGTCGTGCTCTACATCCTGCTGCCGAT
CACCGTGTACCACCTGGTCTGGCGCGGTTTCCGGGTTCGTGAATACTTCCGGCGCTGGGA
TGAACGCTATGCCTCCTATCCGCAGCCGACCGGGCAGCCGCGGGTCTGGCTGCACGCGGT
CTCGGTGGGCGAGGTCAATGCCGCCGCGCCGCTGGTCAATGCCCTGCGCCAGCAGCGCCC
GGACATCCGCTGGGTGATCACCACCATCACCCCGACCGGCTCCGAGCGCGTACGCGCGCT
GTGGGGCGACGCCCTGGACCATGTCTACCTGCCGTACGACGTGCCGGGCAGCGTCAACCG
TTTCCTCGGCCATTTCCAGCCCAGCCTGGCGCTGATCCTGGAAACCGAGCTGTGGCCGAA
CATGCTGTTCGGCTGCCGTGACCGCGGCATTCCGGTGTACATCCTCAACGCCCGGTTGTC
GGCGCGTTCGCTGCGCGGCTACCGGTTGCTGGCGGCACTGATCCGCCGCGCGCTGCGCAC
CGTCACCTGCGTGGCCGCGCAGTCGCAGGACGATGCCGAGCGCTTCGTGCAGCTGGGGGC
GGATCCCGGCCAGGTGCAGGCGCTGGGCAACCTGAAATTCGACATCGCCACGCCGGATGT
GCAGGGTTTCGTCGAACAGTTCCACGCGCGGGTACCGGCCGCTCGTCCGGTATGGATCGC
CGCCAGTACCCATGATGGCGAGGAGCAGGCGGTGATCGACCTGCACCGGCGCCTGCGCCA
GCGGCATCCGGAGCTGCTGCTGCTGTGGGCACCGCGACATCCCGAGCGTTTCCCGAAGGT
GGAAGCGCTGGCGCGCGAACAGGGCTGGAGCGTGGCGACCCGCCGCGTGGACCAGTGGCC
ACAGGCGGCCACCGACGTGTTCGTCATCGACACCCTTGGCGAGCTGATGCCGTTCTATGC
CTGCGCCCAGGTCGCCTTCGTCGGCGGCAGCCTGCAGGCCATCGGTGGTCACAACCTGCT
GGAGCCGGCCGCGATGGGAACGGCGGCGGTGACCGGCCCGCACCTGCACAACTTCGCGGA
AATTTCCCGGCGCATGCGCGAGGCCGGGGCGCTGCTGATCGGCGAGGACGCGCAGGCGGT
GGGCGATCTGCTGCAGCACCTGCTCGACGATGCCCAGGCCCGCGAAGACATGGCGCGGGC
GGGATGCACGCTGGTCAGCAATGGCCGCGGCGCGCTGCAACGCACGCTTGCCCTGGTGGC
GCCGCACCTGCCACCACCGCGCGAGTGATCGCGGCAGCGCGGAGTCAGCGGCGCTGACGA
GCATTGTCGTGATCAACTTCATCAATTCTGCTTAGCGACGATTTTTCTGTCGTTGCTGGA
CCGACCCTGCCGCTGGCAGCGTGCCTGCCATCACATCGTTGCGCACATTCCACCGATTCT
GATTCCGCAGGACGACGCAGGCTGCCAGCCTGCTGTCGACCGCGCTTGGGCGGATATCAA
GGGAACTTGCGATGGACGGCGACAGGGGCGGGGACGGCACGGGTGGGGCCGGACTGGGGA
CGGACCATCTGGCGGTGGTGGCGTTGACACTGTTGGTGGGCGGCAGCGTGATCGCACTGG
TGGGCCAGCACACGGCGGCACAGGCAGGCCCCGCCATCGTGCTCAGCCTGTTGCTGGCTG
CACTGGGGGCCGGCCTGGTGCTGTGCTGCCTGCAGGATCTGGTGCTGCGGTTGCCGGCGG
GCGAGGGCCTGCACGGGCTGCTGGCTGCCAGCTGGGGGCCGCGGGTGGCGGGCGTGTTGG
GCATGGCCCTGCTGCTGGAGCTGGTGGCGACCACGGCGGGCGTGGCGCAGTCCATGGCCC
TCCATCTGCACGCGGTGCTGGCCGCCGAAGGCCTCCAGCCCTGCGACTGGCTGCCGGAAC
AGGTCACGGCGGCGGTGGGCCTGCTGATGCTGGGCGCGCTGGCATTGCTGCCGCCACGGC
GTGTGGTGCTGGTGGCCTGCGCCCTGTTGACGGTGAAGATCGGTGCGGGGGTGTTGCTGC
TGGCGCTGGCGGCACGTCATGTGCATTACGCGCACTGGATCCCCTGGCTGCCACCGGCGA
CCGCGCCGTATCGCTTCGGGCTGGGCGGGGTGCTGGCGGCTGCGGTGCCGCTGCTGGGGG
TATTTGCCAGCGTCGGCTTGGCACTGGGCTTTCCTGCGTTGCGCCGCCAGGGCGCGATGT
GGCAACCGGCAGTGCTGGCGCTGGTCTCGTTGCTGGCGATGCTGCTGCTGATCGTGCTGG
CAGCACTGCAGGCAGGGCTGGTCGAGTTTTCCGCGCTGGCCAGTCCCCGGCCACTGTCGG
TGGCGCTGCAGATGCATCCGCAATTGGAGTGGATGCTGCCGTTGTTGCCGCTGGCGGGGG
CTACGGGCCTGGCCGCCCTGCAGCTGGTGCTGCTGATGCTGGCCTTGCGGCTGGCAACAT
CGCTGTGGCCAGGGGCGGGTGATGCAGTGGGACGCTCCCGCGGTGTGATCGTGGCGGCGG
TCGGACTGCCGGCGGTGATGCTGGTGCTGTGGCTGCCGTTGGGCACCCTGCCGGCGCTGC
CGGGTCCGGCAACCCTGCTGGTGATGGCGGCGCTGTGCCTGGCGGTGCTGCGGCGGCGGA
ATGACATGAGGCAGGGCGCAACCGGTCGCGAACTGGTGCTGCCGATGCTGGCGCCCTTGG
CGGCCGCGCTGTGCGTCCTTGCGGCGTTGGAACGCCTGCGGGCATGGCCGGGCTGAGGGT
TCGCGGGGCCACGCAACGGGTAGCTGCGGGCGGATGCACCGCCTGCAAAAAAGCCACCTC
TCGCGACTCATACCCTAAATGTACATAGGATGCATGGGTGGCTTCCTATGTCACTGATAC
GTATACGGATGTACTCGATTGCATTGCTATGTATAGATGCATAGCAATGCATCGTACGGT
GGAGGCGCCGACGGTGACGTCGGCGCTTTTTCTATCGGCCTTTGGTGATCGAATCTCCAA
GAATCTTGCGGATCGCTCTTGCAAAGCCAACCTCAAGCACGACCCGTCCCCGTTCGTTGA
TGATTTCTCCGTGAGTTCCTTCCTTCAGGCCCCGCTCTTGCAGGTAGTCTGGTGATATCG
CTTTCCTGAGTGCCTCGCGTTCTGATGGTGTGAACTGCTCAGACAGCGTGAATACAGCCA
GAGGCGGTGCTACGCCAGTCGCCGAGATCGTGGCGCCCAGGGGGCGGCGATCAACTGTCA
CTTGCGTGTGGGCCTTCAGCAAATTGAGCTGCGATTTGAGCCTGTCACGTTCGGCGATGA
TGCCCTGAATGATGGATCGAATAGCCGGATCTTCGATACGCATCAGATATTCATCACTCG
CCAAGACCTTCTTGACTCTCGGTAGAGGCGGGCCAGCGTAGGCCGCCCAAGCCTCAATGA
GCGACCGGTAGTCGGCGGATGCTGCGTTATAGAGTGCTCGACCTTTTAGCACTCCTTCGG
CCTCTGCCAAGCGGCCAATGGTTGAAATCGAGAAGTCTCGCGAGCCGGTGGCGTGCTGAT
TACTACAGATCTCATGCATCCTAGCCAGATTCGCCTGCCGATTTGAACGCCCTCCTTTTG
CCAGCAGTGCGGCAAGCACAGCGTCGGGGTGCACATTCGTTGTGTCGGTCATGCTTTCAC
TTCTTCCAGAAGAACCCGGTCGACAGGGATTCCTTGCGCCGGATGTTGAGATACAGACAG
CAGATGCGAGAGATCGACGTCGAAGTGCTGGCTGAGACGCACACCGGCGTCCATCAAACG
GATCACTTCTCGTTGGCCGAGTATTGGATTGGTTGGATCCATCTGCTGAGATAGATGCCG
CATGAACGCATTGCCCGCCAGTAGCTGCTCTTGTTCGCTGAGCGTCATGAACAAGGGCGG
TCGGCCATCGTTGTAGAGCACGGCATCGAGAAGCTGACTTCGGCGGAATACCGCCTTTCC
TGGGTCAAGATCCGGATACATCTCAACGCTATCGCATATGCCCGTCAGCTGTAGGAGTTC
TGACTCTGTCTCCTCGAAGACAGCCTGTACATCAACCATTTCGCCAGCGGCAATCAACTG
CGTACCGCCTTCTTGCGAATCGCCGAGGGCCAACTTGCAGCGTTCAATTAGACGCCAGCA
AGCCACCAGGTCTTCTGCCAGATCACTGAAGCGCTTCATGGCGCTTTCCCACACCCGCTC
TGCCTGTCGGTGTGCGTTCAACGCAACAAAGGGATGCCCGCTGTCCTCAGCGTCAGCCTT
CTGCCTTTTGATATTCTGAAGTTCTTCTTCGCGCGTGAGGCAAGTGTTGCGCGCTTCGTC
AAAGTGATAGGCGAGTGTGTTGAAGTGCGCGGCAAGCGCTGGGAGGTGATGTGGCTCGGT
CACAAACCAGCGGCAGCGTACGCAGTTGCGACTGCCGCCGGGGACAGGTCCGTACTTTTG
AGACGTTGCTGATCCCAAGTATGCCCCTCCGTTGTAACAGCCACCTATCGCACTATTGCC
CTCATTCTCACTGGTATTGCCTCCAACCAGGCACAACCCATGGTGCATTGGCATCCAGCC
CACTGGATTGCGTACGGAGGGATGTTGAGGGATGGCCACGGCGAGGCTAGGGACGCTATT
GCAGACCGCCTTTTGAAGCAATTCTTCGTGAGCCGTATCGAGAAGGAAATTCTGAATGCT
GACTTCCTTTCCTGCCTCAAGCCGTTCCGCAGCGCTATGCAACAACTTGCGAACATGGGT
CGGCCCCGGCTTTGTATAGTAGAGGGTCATCAGCAGCCGACTGTGACCGACGAGCTTCTG
CAGAACGGGGAACGGAACTTGTCCTTCTAAGGCCAGTGCGGTGATGAGCGAAACGCGTAG
GCTATGAAGCGGAAAGAGAGTGGTCAGCCCGCAATTTTGTTCCTCCACAGGCGGAAGGAA
TTGAATTGGCGCACCGTTAGAGTGAGTCTCGCCTCGCTCAGCAATGCGGATTTGCAGTGC
TGACAGGAGGCGGAACCAGCAGCCCTCAAGCTGGCCGGCGCGCTGCAGAGGTAGATTGGA
GGATCCATCGCATTCCTCCGGCAATCTAAACAAGAAGCAGGCATCCGGATAACTACTTAG
CTGTATCTCGCTTTTTGCTTGGACGTGACGTGCGTCGAGCTCTCCCCAGGCTGTTCGCCT
CGAGACAGGATTGTACTTTTCCTGCCAGTTACGCATCTTCTCTAGCCAATAGAAGACGTC
TTGATGGATCGGCCCACCTGCGCACCACGGCATTAGGTAGCCTTTGTCCTCACCAGCCTT
CGCCATGTCAGCAGTCTTATTGGTGTTGATGTAGAGCACCGCCCCGGAGGACTCACTCTC
ACCTAGCTGCTGGCTACGTCGAAATACGCCTAGCTGGACGGGGCGTCGCTCACTTCCCCC
AGCGAGGGGACTGGGATTCAACGTCCAAGAACCTGCTTCAAAGCGCCAAGTGTCGGCTTC
GCCGGAATCAAGGAATCGTACCTGGTGAGTACGCAGTGGCAGGATTAGCTTTACGAGTAG
CGCAACCCAGCGCACCGGGCTCCACATCTCCAGAACCTGTCCGCCACGATATCCCGACTT
GAGTTTGCGGATACGCCATACGCAATCTGGGTCTGTTCGATCTATTTGCGCCTCTGTTAC
CTCAAACCAGTCAGGAGCAGTTCTACCGCGCGTACCAGCTTTCGCCCCCAGTGCCTGCTG
CGCCCATTGCCAATCGCGGAAGTGTGGTCCAGCAGCAAGAATCTGGCGAAGTTCGTCGAT
GTATCCATAGGGCAGCGGCGAATGAACACTCTCATCACGCCTGGGTAGACCCTCTCTGGA
CATACGAGGGACGGGATTGTGAAACGCCGGGGATACAACCAACTGGCCGTTGTCAGTCTC
CTCGCTGAACTCCTTTAGCAGCACGTATTGAAGGAAGGAATTGATGTGATTGTTGTTCTT
GATGCCGTCAAAAGAGTTCGGACAAGCAGTGAGATAGAAGTTGGGCACGCTCGTGCTACG
AGCGAGGAACACGCTAGGTTCGTGGGGCAACCCCTGTCGCGCAATGAAGCGATCGAAGAA
GGCTGATAAGGCTCTCAGCCTGCTGGGCAGCCCCCGAGTCTCGCCTTTCAGCCATTCAAC
TGCCAAGATTCGCCAAGCAGTTAGGTGCGGATGCTCACGATCGAGCCATCCAAGAGATGT
GTCCTGCTCGCGTCCTGCCCCCTTCTTCTTGAGGTGTGCATTCGCCCCTTTATTGATCTC
AGTCATCCTTAAATTCCAGAACTCAGATTTATGTCAATCACATTGGCCGTGCTGAGTCCC
CTATCTCGCATTCGTTGTGCGGCCGCCTCAAGTGCCATCAGCGCTTCACGGGTACTCGGC
TGTGTATAGACCTCTTGGCTTGCTTCAGAGGAGTGGTGCATGAAGCGGCGTATATGCGCT
TTTTCAACACCTGCGGTACGCAGCCGGAGGCCGTAGGCATGTCGGTGGCCGTGAGGTGTA
GTACCTAATGCCTTGCCCACAGTGAGCCCGATACGCTCGCAGGCGGCCGCATGTGCCTTG
TTGTACTGGGTCAGCGTGTACATGGCACCCACGGGCTGGCGGATCAGGTTGATAAAGGCG
AATGGGTGGTTGCGATCAATGCGAGCGACCTGTTCCAGATAGCGGTGCCACAACTGCAGG
AACCATTCGCCATACTCGGGCACAAACCAGTACGCCTGCTTGTAGTAGGCCTGGTCATGC
ATGCCGCCCTTCCATCCCGCATGGCGCCGATCCATGACCAAGGTGCGAGGCGCCAAGCCG
AATTGTTGGGAAAGGTATTCAGCGCGGGTACCTTTACGCACCCTTCCGCGTTCGTCACGC
CAGTCACTAGGAGCAGAGCCGTGGCTCGGATGGTGGATGAGCACTTTTGCCCCCTCTAGG
TTGCCCGGGTCTGGAAAAACGTCCGAAATGTAGAGGTGGAAGGGTTCCGACTCGCGGAAG
CCTGCGCCGTGCAACAGCAAGGTAATGAGCATGCCGCGGTAGTCCTGGCGTCTACCTGCA
CGAAATCCTCTCGTTAACAATTCCTCGAATCGCTCTTCGGGAAAGGCGGGAGGCTCCCCG
CTCTGCACCTTCGGCAGGCGTTGGCTTCGGACACGATGTCCAGTTTCGGTTGGATGTGCA
TTTGCTGCCCAGGTGTGACCTAAGAACGCTTTGCTGCGGCGGAACTGATAAGCAGCCTCA
TCTATCTGTCGATCGAAGGCCCCACCTTGATATCGCGGGTTCAGCCGAGCAGCTTCAGGT
CGTATCTCGCTTAACCACGCAAAGAAGTCCGTCAAGTGGGTAACGATGTTCGCGGCATCC
TGCGGTGCGCGTGGAGCCCAACAAAGACCGCTCGGATCGAGCCCCGTTTTTCGGTCGAAG
GTGCCTGTATACAGCCGCTGCGCAAAGTTCTGGAACAAACGATAGGTGTCACGCTCGGCA
GGGTTGGAGAGCAGGTACTCCAGGAACAGCCGTACAGAACGGGTGACTTTCGACATCCAC
GTCAGGCTACGGTCATGGCTACGGTGCAAGCAATAGTCAAGAAGTGGCTCCAGCACCCCT
GCAGGAGTTAGCAGTGCGGGCAACTCAGAATAGGCCCCTGTGGCATCTGTATAGATGCGG
GCCTTCACGGTCACGAACATAGACCTACGCCATCTGACCGCGCATCCAGTAGATCGCGCT
CAGGGACTGATGGAGATCAGGATGCCTGGCTACATCCAACGGCAAGTTGTCGACAGTCAT
TGGAGCATCTGAACAGGCGCCACAGTCACATACCATGTAATTTTAGGGGAGAAGTTCATG
GGGCGCTAGGCGTAAAAAAGCCCCTACGAGAGGGGCTCTGGGGTGTTTCCAGGGGCTAAT
CCACCCCAACTATGTATCTTTAGCTGGGGGGAATAACTTGCGGGTGGCTTCTTTGTTGCC
GGCAGGGCGACGGATCAGTGCGTGGTCGTTGCCGGATTGCCCGCGTCCTGGGTCAGCAGG
CGGTTGACGTCCTGCAGCTCTGCCACGTCCAGCGCACCCAGCGACTGGCTCAGCAGCAGG
CGGTTCTGCAGGAAGGTGTAGCGGGCCTGGGCGTAGTCCAGCTGCGCCGAGAACAGGATG
CGCTGGTTCTGGATCACGTCCAGCACGGTACGGGTACCGACTTCCAGGCCGACCTGCGAG
GCGTCGTACGCGCTCTGTGCCGAGACCACGGCCAGGCGACGGGCCTCCACTTCGCTGATG
CCCTGTACCAGGGTCTGGTAGGCATTGCGGGTGTTGCGGTCCAGGGCGCGCTTCTGCTGC
TCGTAGCCGTCCTGGGCGATGTCACGCTGGGCCAGCGCCTGGCGTACGCCGGACTGGGTG
GCACCACCGGAGAAGATCGGCACGCTCAGGGTCAGGCCGATGCTGTTGGTGCGGGCGTCC
GGCGACAGCGAACCGGAACCAGTGCTGTCACCCCAGGTCGCGCTCTTGCCCCAGCTACCG
CCCAGCGACAGGGTCGGGTAATGGCCGCCACGGGCGGCCTGCACGCCAGCCTCGGCGGCG
CTGACCTTCAGTTCCTGCGCCTTCAGCGCCGGATTCTGGGTGGTGGCCTGCTGCACCAGC
TCATCGATGTTGCCACGGTTGGCCGGCACTTCCGGGCGGAAGTCGGCCGGCAGCCCACGC
AGGTTGGTCACCGGCTGGCCGGTCAGTTCGGTCAGGGCCTGGTAGTTATCGGCCAGGGTG
TTCTGCGCAACGATGGTGTTGGCACGCGCCTGGTCGTACTGGGCGCGTGCTTCGTGCACG
TCGGTGATCGGCGCCAGGCCCACTTCCAGGCGCTTGTCGGCGAAGTCGAACTGCTTCTTC
GCGGCCGCTTCATTGGTCTGTGCGGCATTCAGCGATTCGATCGCCACCAGCACGTTGAAG
TAGGCCGCCGAGGTGCGAACGATCAGGCTGTCGTTGGCCGAATCGAGGGTGAAGTCCGCC
GCCTTGCTCAGCTCGCGCTGCGAACGCAGGTTGTTGATCTGGGTCCAGTTGAACAGCGTC
TGGCTGCCGTCGATCGTGTAGGTGCGGCGCTTGTTGGTGAACGAGCCGGAGTTGGCGTCG
GCGTTCGGCTCACTGCGCGTGCGGTTCAGCTGGGCCTGGCCGTTGATCTGCGGCAGCAGG
GCGGCGCGCGCCTGCACGGCGCCTTCCTTGTCATACAGCCGGGTCGATTCGGCGGCGGAC
AGCTGCGGATCGCCATTGCGCGCCATTTCGTAGACCTGCAGCAGGTCGGCGGCATGGGCG
GACAACGGCAGCAGGGCAGTGGCCAGCGCAACAGCGAGGGATCGGCGGATCATTGCGGCT
TCCTTGGACTCAGAGGTGGAACTGGGGGGCCGGGGCGGCACCACGCAGGTAATCGATATC
GGTCTCGAACAGGGACTCGCTGCTGCCGTCGGCCTTGACCAGCAGGGCCTCCATCGCCGG
CGAGCGGCCGTGGATCACGAACAGGCGACCACCCGGACGCAGCCACGAGGCGAACTGTGA
CGGCACCACGTCGACCGCACCAGTGACACAGATCACGTCAAAGCGGCGTTCGGTCTGCCA
GGACAGGGCGTCGGCCACTTCCACGCGGACGTTGGTGCCCAGGCCGGACGCGTCCAGGCG
GGCGCGCGCGGCGGCGGCCAACTCCGGGTCGATTTCCAGGCTCAGCACGTCGCGCGCCAG
CGCGCCGATGCAGGCCGACAGGAAGCCGCTGCCGGTGCCGATTTCCAGCACTTCGTCACC
CGGCTGCAGGTCCAGCGCCTGCAGGGTACGGCCCTCGATGACCGGCTTCATCATCTTCTG
GCCATGGCCGATCGGCAGTTCGACATCGGCGTAGGCCAGTGCCCGGTGTGCATCGGCGAC
AAAAGCCTCGCGCGGCAGGCGGGCCAGGACGTCGAGCACCTTGATGTCCAGCACGTCCCA
GGGACGGATCTGCTGTTCCACCATCAGTTCGCGGGCGTGGGCGTAATCAATCGTCATGAG
GTTCAAATCCAGCGCAGTGGGCCGGCCATTTTACCGGTGCCGGAGGCCGGCGGCGCGCCC
AGAGCATCAGCTGCCGGGTGGCCGGGGTCGCAGTGCCGGAAGTCATCGCGACCTCCGGTT
CGTTCAGTTTTGGTTATTCAGCCGTCCCGACCCCTCGCGGCGCATAGGCGCGCAGGAAGA
AGTCGATGCTGGCAGTCACGTGGGCAAGAGGGTCGCATTCCACCGGTGACAGTGGCATGC
CGCACATCATATGCATGTGCACTTCACCCTTGACCAGGGTCAGGAACTGCTCGCCAGCCA
GCGAATAGTCGGTGATTTCCAGCTCGCCGCGCTCGGCGCGTGCCCGCAGGAAGTCAGCCA
GGGCCTCGCAGGTACGTTCCGGTCCTGCCTTCCAGAACAGCTCGCGCAGGCGTTCGTCGG
TCTCCGGCGCCATCATCATGCGCTGGATCGAGATCGCCGCATCGGACGTGATCAGTTCGA
AGAAGGCCAGACCGATGCCGATCAGCTGGTCGCGCAGCGGGCCGTCCGCGTCGGCCACGA
ACAGGGCATCGGGCAGCATTTCAATGCACTTCGACTGCACGGCCTCGGAGAACAGGGTCT
CCTTGTCGCCGAAGTGGCTGTACACAGTCAACTTCGAGACGCCGGCCTGAGCGGCGATGG
TGTCCATGCTCACGCCGGTATAGCCCTGTTCGATGAACAGTGTCTTGGCTGCTTCAAGGA
TCGCCGCGCGCTTGCCGAGGTCCTTGGGGCGCCCGGGTCCGGCGGCCTTGGCAGCGGGCT
TGGCCGACGGCTTGCGGGAAGTGTGAGAACTCATCACCACAATACTAGACCAAGCGGTTC
GATATTTATACTATACCGGCCGGTTTATTAAATTGGGCCGGCAGTCGCGGCTCCCCCTTA
GTTGCAACCCTGCGTTTTCAGGACGTTGACCGATGAAGATCGTGCGCTGGATGGGCGGTA
TGGTGTGGATGGCTGCGCTGGCAGCCTGTTCGGGACAGGAACAGGCGCCCCAGGCGGCCG
TTCCGGTGCTGGTGGTTCACCCTGGCGAGCAGGCCGGGCAGGCGCCGGCGGCGTTCCCGG
GCACGGTGCGTGCGCGGCAGGAAAGTCCACTGTCGTTCCGCGTTGGCGGCAACCTGGTCA
AGCGCCACGTCGATGCCGGGCAACGGGTGAAGAAGGGCGACGTGCTGGCCGAGCTGGACG
TGGCCGACTTCGCGCTGCAGGCCCGCGCCTCGCAGGCGCAGCTTGCTGCGGCCGAAGCCG
ATCTGGTGCGTGCCCGTGATGATCTCAAGCGCTACCAGGTGCTGGCCGACCAGCAGCTGG
TCAGCCGCTCGCAGCTGGACCAGCAGTCCGCCGCCTTCAAGGCCGCGCAGGGCCAGGCCA
ACGCCGCCCGCGCCAACCTCGATGTGCTGCGCAACCAGGCCGACTACGCACAGCTGCGCG
CGCCGTCCGATGGCGTGATCGCCAGCCGCGAGGCCGAAGCCGGGCAGGTGGTGTCGGCCG
GCCAGACCATCTTCAACCTGGCCGCCGATGGCGGGCGCGAAGTGCTGATCGACCTGCCCG
AGGCCACCATCCGCGACTATGCGGTGGGCCAGCCGGTCGAGGTGGAGCTGTGGAACCGTC
CTGGCCAGCGCCTGCCAGGCACGATCCGCGAGATCGCCGCTGCCGCCGATCCACAGGCAC
GCACCTATGCAACCCGGGTCAGCCTGCCCGCCGATGCGCTGGCCGATGTCGAACTGGGCC
AGAGCGCGCGCGTCTACAGCAGCGCCGGCCGCCACGGCACCCTGCAGCTGCCGCTCGGTG
CGCTGCAGCGCGGTGCCAACGGTGCCGCCAGCGTGTGGGTGGTCGATCCGGCCAACAGCA
CGCTGAAGGCCGCGTCGGTCACCACCGGTGCCTATGGCAGCGAATCGGTGCCGGTGCTGT
CCGGCGTGAATGCGGGTGACTGGGTGGTCGCTGCCGGCGGACACCTGTTGCGTGCCGGCC
AGCCGGTGATCGCCGTGGACCGCCAGAACCGCCCGGTGCTGAAGCCGGCCACGCCGGCCG
CTGCCGCCAAGGCCAAGGAGTAAGCCGGTGCGCCGCTTCAATCTTTCCGAGTGGGCGTTG
TCCAACCGCCCGCTGGTGCTGTTCGCGATGCTTGCCTTCGCGCTGATCGGCGCATGGTCG
TACGAGCATCTGGGCCAGTCCGAGGATCCGCCATTCACCTTCAAGGCGATGGTGGTGCGC
ACGCTTTGGCCGGGCGCCACCGCCGAACAGGTCTCGCGGCAGGTGACCGAGCCGATCGAG
AAGGCGCTGATGAACACCGGCGAGTACGAGTTCATCCGCTCCTATTCGCGCCCCGGCGAA
TCGCAGGTCATCTTCATGGCGCGCGACAGCCTGCGTTCCAGGCAGATCCCGGACCTGTGG
TACCAGGTTCGCAAGCGCGTGGGCGACATCCGTGCGACGCTGCCGCGCGAGATTGTCGGC
CCGTTCTTCAACGATGAGTTCGGCGACACCTACGGGAACATCTATGCGTTGACCGGCAAG
GGCTTCGACTACGCGGTGATGCGCGACTACGCCGACCGCATCCAGCTGGAACTGCAGCGC
GTACCCGATGTCGGCAAGATCGACCTGGTCGGCCTGCAGGACGAGAAGGTGTGGATCGAA
CTGTCCAACACCCGGCTGGCAACGCTGGGTGTGTCGATGCAGCAGGTGCAGCAGGCGCTG
GCCGACCAGAATGCGATCACCGGCACCAGCTTCTTCGAGACCGCCACCGATCGCGTGCAG
CTGCGCGTGACGGGCCAGTTCAACGACATCGACGCCATCCGCCAGTTCCCGATCCGTGCT
GGCGACCGCACCGTGCACCTGGGCGACATCGCCGAGGTCAAGCGTGGCTTCGCCGATCCG
GCGTCGCCGAAGATGCGCTTCATGGGCGAAGAGGCGATCGGCCTGGCGGTGGCGATGAAG
GATGGCGGTGACATCCTCAAGCTGGGCGCCAACCTCGACGCCGAGTTCGAGCGGCTGCAG
AAGACCCTGCCGGCCGGCATGCAGCTGCGCAAGGTGTCCGACCAGCCGCAGTCGGTGGAG
GAGTCGGTTGGCGAGTTCGTGCAGGTGCTGACCGAAGCGGTGGTGATCGTGCTGCTGGTC
AGTTTCTTCTCGCTGGGCCTGCGCACCGGCCTGGTGGTGGGCGTGACCATTCCGCTGGTG
CTGGCGATGACCTTCTTCGTCATGCATTACTTCGACATCGGCCTGCACAAGATTTCGCTG
GGCGCACTGGTGCTGGCGCTGGGCCTGCTGGTGGACGATGCGATCATCGCGGTGGAGATG
ATGGCCACCAAGATGGAGCAGGGCTTCGATCGCCTGCGCGCGGCCAGCTTCGCCTGGGAA
TCGACCGCGTTCCCGATGCTGACCGGCACATTGATCACGGCAGCCGGCTTCCTGCCGATC
GCCACGGCGGCATCGAGCACCGGTGAATACACCCGTTCGCTGTTCCAGGTGGTGACCATT
GCACTGGTGGTGTCGTGGATCGCAGCGGTGCTGTTCATCCCGTACCTGGGCGACAAGATG
CTGCCGGACCTGTTCAATCCGCAGCCGCCGAAGCCCGGCAGCCTGTCCGCGCGTTGGCTG
GCCAAGCGCCAGCAGTGGGCCGACCGCTATCCGCCGCTGGCCAACCTGATCGCACCGCCG
CAGCATGGGCACGACCACGATCCCTACCAGCGCCCGTTCTACCGCAGCTTCCGGCGCTTC
CTCGACGCCTGCCTGCGCCGCCGCTGGTGGGTGATCGCCGCGACCGTCGCCCTGTTCGTG
TTCTCACTGATGATGTTCCGCTTCGTGCCGCAGCAGTTCTTCCCGGACTCGACCCGGCCG
GAACTGATGGTGGACATCGAGCTGGCCGAGGGGGCGTCGCTGCGCTCGACCCAGGCCCAG
GCCGAGAAGCTGGAGAAGCTGCTGTCCAGCCGCGAGGGCATCGCCAACTATGTGTCCTAT
GTGGGTACCGGTTCGCCGCGCTTCTACCTGCCGCTGGACCAGCAGCTGCCGGCGACCAAC
TTCGCCCAGTTCGTGGTGCTGGCCAAGGACATCAAATCGCGCGAAAGCACTCGTGACTGG
CTGCTGCACGAGGTGATTCCGAAGTTCCCGGACGTGCAGATGCGCGTGACCCGCCTGGAG
AACGGCCCGCCGGTCGGTTATCCGGTGCAGATGCGCATCTCCGGCGAGCACATCGAGAAG
GTGCAGGCGATCGCGCGCCAGGTCGAGGCCAAGGTGCGTGAGAACCCGCACGTGATGAAC
GTCAACCTGGACTGGAGCGAGCCGAGCAAGGTGGTGCGGCTGGTGATCGACCAGGAGCGT
GCCCGCGCGCTGGGCGTGAGCAGCGCCCAGGTCAGCCAGTTCCTGGCCAGTTCGCTGGCC
GGCCAGTCGGTGAGCGTGTATCGCGAAGGCAACCGCCAGATCGAGATGCTGCTGCGCGGG
CCGGCCGATGAGCGCAACCAGCTGGAGCTGCTGTCCAGCCTGTCGATGCCGACCGCCAAC
GGCGGCAGCATCACGCTGTCGCAGGTGGCGACGATGGAGTACGGCTTCGAGGACGGCATC
ATCTGGCACCGCAACCGGTTGCCGACCGTGACCGTGCGCGCCGACATCAGCGATGGCATG
CAGGCGCTGGACGTGGTGCACCAGATCGTGCCCACGCTGGATGGCATCCGTGCCGAGCTG
CCCAGCGGCTACCTGCTGGAAACCGGCGGCACCGTGGAGGACTCGGCGCGCGGGCAGAAC
TCGATCAAGGCCGGCATGCCGCTGTTCCTGGTGGTGGTGGCGACGCTGCTGATGCTGCAG
CTGCGCAGCTTCTCGCGTGCGGCGATGGTGCTGGTGACCGCGCCGCTGGGCATCATCGGT
GCGACCCTGTTCCTGCTGCTGTTCCGTGCGCCGTTCGGCTTCGTCGCGCTGCTGGGCACG
ATCGCGCTGGCGGGCATGATCATGCGCAACTCGGTGATCCTGATCGACCAGATCCAGCAG
GACATCGATGCCGGGCATGATCGCTGGCATTCGATCATCGATGCCACGGTGCGCCGCTTC
CGCCCGATCGTGCTGACCGCGCTGGCGGCCGTGCTGGCAATGATTCCGCTGTCGCGCAGC
GCGTTCTATGGCTCGATGGCGATCTCGATCATGGGTGGTCTGATCGTGGGTACGGTGCTG
ACGCTGGTGTTCCTGCCGGCGTTGTACGCGGCGTGGTTCCGGGTGAAGCCGGACGAATCC
GGGGCGTAATGCCCCGGGTTCTGCGGCTGCACCCATCCACGCATGGCGTGGATGGATCTG
CTCGCGGAATCTGCCTTCTGTAGAGCCGAGCCATGCTCGGCTGCGCTATGCGCGATGATG
GGATGAGTCGAGCATGGCTCGACTCTACAGAAGCACCCACGCATGACGTGCATCTACAGC
AGCGGATCGTTGCCCTGGTAGGTGCCAACCTTGGTTGGCACTGCAGCATGCATCCACGCA
TGGCGTGGACTGATCTGCTCGCGGGATCTGCTTTCTGTAGAGCCGAGCCATGCTCGGCTG
CTCTTCGCTCTTCGCTCTTCGCGCGATGATGGGATGAGTCGAGCATGGCTCGACTCTACA
GAAACATCCCCGCATGGCGTGGATCTACCGCAACTGGTCCTTGTCCTGGTAGGTGCCAAC
CTTGGTTGGCACTGAAGCATGCATCCACGCATGGCGTGGACTGATCTGCTCGCGGGATCT
GCTTTCTGTAGAGCCGAGCCATGATCGGCTGCTCTTCGCTCTTCGCTCTTCGCTCTTCGC
GCGATGATGGGATGAGTCGAGCATGGCTCGACTCTACAGAAGCACCCGCGCATGACGTGG
ATCTACTGCAGCTGCAGGCCGATCCGCAGCACTGGCAGCAGCCACTCGACGAACACCTGC
ACGCGCAGTGCACGGTGTTGCCGATGCGGTTGCAGCAGGGTCACCGGCAGCGGCTGCGCC
GCGTACTGCGGCATCACCTCCACCAATGCGCCTGACTGCAGCTCGGCCTGCACGTCGTAG
CGCGGAATCTGCAACAGCCCCAATCCCGCCACGCAGCACGCGATCGAGGCCTCGGCGCTG
TTCACGCGTACCCAGCCGGGCATCGGCAGCGTGCGCAGCTGGCCGCCATCCTGCCATTCC
CACGGTTCCACCCGTGCCGTGGTCGGCGATGCGTAGTTCACCGCGCGGTGCTGCTGCAGG
TCGGCAGGGTGCTGCGGCATGCCGTGCTCGCGCAGGTAGGCCGGCGCGGCCACGTTGACG
AAGTCGAGCTGGCCCAGCGTGCGCGCCACCAGGCTGGAATCGCCCAGCTGGCCGACCCGC
AGCACGGCATCGCAGCCGTCTTCGATCAGGTTCACCGCGCGGTCGGTCATGCCCAGGTCC
AGTTCCACCTGCGGGTAGCGCGCGAAGAAATCCGGCAACGCCGGGGCGATGATGCGACGG
CCGATGCGGCTGGGTACGTCGATCTTCAGCAAACCGGCCGGTTGCGCGTCGTCCTGCCGG
AACAGCGACTCGGCGTCTTCAACCTCCGCGATCAGGCGCAGGCAGCGGGCATGGAACACG
TCGCCGTCATGGGTGGTGGATACCCGTCGGGTCGAGCGCTGCAGCAGGCGGGTGCCAAGC
CGCTGTTCCAGCTCGGCAATCGCCGCCGAGACGGTCGAGCGGGGCAGGCCGAGCTGGTCG
GCGGCGCGGGTGAAGCTCGCGCACTCCACGACCCGGGTGAAGATGCGGAAGCGATCGATC
CGGTCCATTGTTCGCTGGCTCTGGAAAGTTAAGTCAATGTGGCGGGCTTTATCCGCTTTT
TCTGCACGATATCGTCGTCAGGGCAGGGTTGCCACCCCGGGCAGCCCCCTCCCGAGACCG
AAGCCATGACCGAGCATTCCCTCAAGGGCAAGACCGTGCTGATCGCCGGTGGCGCCAAGA
ACCTGGGCGGCCTGATCGCCCGCGACTTCGCCGCACAGGGCGCCAAAGCCATCGTCATCC
ACTACAACAGTGCCGCCACCCAGGCCGATGCAGAAGCAACCGTTGCCGCCGTGCAGGCGG
CCGGCAGCAGGGCGGTGGCCCTGCAGGGCGACCTGACCTCGGCGGCAGCGATGGAGCGCT
TGTTCGCCGATGCCGTGGCCGCAGCCGGCCGTCCCGACATCGCCATCAATACGGTCGGCA
AGGTATTGAAGAAGCCGCTGCTGGACATCAGCGAAGCGGAGTACGACGAGATGAGCGCGG
TCAACGCCAAGGCGGCGTTCTTCTTCCTCAAGGAGGCCGGCCGCCACGTCAACGACGGCG
GTCGCATCTGCACCCTGGTCACCTCGCTGCTGGGTGCGTTCACGCCGTTCTATTCCAGCT
ATGCCGGCACCAAGGCGCCGGTCGAGCATTTCACCCGCGCGGCGTCAAAGGAGTTCGGTG
AGCGCGGCATCTCGGTGACTGCGATCGGGCCGGGCCCGATGGACACGCCGTTCTTCTACC
CGGCCGAGAGTGCCGATGCACAGGCGTACCACAAGACCGCGGCCGCGCTCTCGGCGTTCA
CCCGTACCGGCCTGACCGACATCGCCGACATCGTGCCGTGGATCCGCTTCCTGGTCACCG
ATGGCTGGTGGATGACCGGGCAGACCATCCTGGTCAATGGTGGGTACACCACCAAATAAT
GCAGCCGCGCATGGCGTGGATCTGCTGCGCGACATTCGAACGATCCACGCATGGCGTGGA
TCTACAGTAGAGCCACCCCATGGGTGGCTGCGCACAATGACCAAAGGCAGAGGCGCCACG
CATGGAGTGGCGCCATCGGATCAGTTGAGTTTGGCCAGCACCGCATCCGTGGCGGCGGCG
GTACTCACGGCCTGGCCCTTGGCGGCCAGGTCGGCAGTGAACACCCCATCATCCAGCACC
GCGTGCACCGCCGCTTCCACTGCTGCGGCTTCGTCTTCCAGCCCCAGCGAATGGCGCAGC
AGCATCGCCGCACTGAAGATCGTTGCGTAGGGATTGGCGATGCCCTTGCCGGCGATGTCC
GGGGCCGACCCGTGGATCGGTTCGTAGATGCCGACCGCACCCGGCTCACCCAGCGAGGCC
GAGGGCAGCAGGCCGAGCGAGCCGGCCAGCATCGAGGCTTCGTCGGTGAGGATGTCGCCG
AACATGTTCTCGGTGACGATCACGTCGTACTCGCGCGGCTTGGCCAGCAGGTGCATGGCC
ATCGAATCGACCAGTTGGTGCTCCAGCGCCACCTCCGGGAACTCCTCGCGGCCGATGCGC
GCGGCCACGTCGCGCCACAGGCGCGAGGTTTCCAACACGTTGGCCTTGTCCACCGAGGTG
ACCTTGCCACGCCGCTGCCGGGCCAGGCGGAAGGCACTGCGCAGCACGCGCTCGATCTCG
GCCACGGTGTAGCGGCACAGGTCGCTGGCACTGTCGGCATCGCGGGTCTTGTCGCCGAAG
TAGATGCCGCCGGTCAGTTCGCGCACCACCACGAAGTCCACACCCTGCAGCAGCTCGGCC
TTGATCGGCGAGGCGTGCAGTGCGGCCTCATGGGTGCGCACCGGGCGCAGGTTGGCGTAC
AGGCCCAGCGCCTTGCGGATCGCCAGCAGGCCCTGTTCCGGACGCACCTTGGCGTTCGGG
TCGGACCACTTCGGGCCACCGACTGCGCCCAGCAGTACCGCGCTGGCGGCCTGGCAGGCG
GCCAGGGTCGACGCCGGCAGCGGTTCGCCGTGGCGGTCGATGGCGATGCCGCCGATGTCG
TGCTCGCTGAAGGTGAAGCTGTGGTTGAAGCGTTCGGCGACGGCCTTCAGGACGGCGACT
GCCGCGGCGGCCACTTCCGGGCCGATGCCATCACCGGGCAGGACAACAATTTCAGCGTGC
ATGCTCACTCTCGTAACGTTCGATTTCAGGGACACGGCCCAACAGATACCCCAACTGGTC
GACACCTTCCAGCAGGCAGGTCTGCGAGAAGCCGTCCAGCGGGAAGGAATAGACGCGGCC
GTCCGGCGTGCGCAGTTCGCGCGCGGCCACGTCGATGGTCAGCTCATCATCCGGGCGCTG
CATCAGCGCCTGCACGTCGGCCTCGTCCAGCACGATCGGCAGCAGGCCGTTCTTCAGCGA
GTTGCCACGGAAGATGTCGGCGATCTCGCTGCTGACGATGGCGCGCAGGCCCAGGTCGGT
CAGCGCCCACGGTGCATGTTCGCGCGACGAGCCGCAGCCGAAGTTGCGACCCGCCAGCAG
GATGCTGCGGCCGGCGTTGTGCGGCTGGTTGAAGGCGAAGTCGGCCACCGGTGAACCGTC
GGCCTGCCAGCGCCAGTCATTGAAGGCGTTGCGGCCCAGGCCGGCGCGTTCGGTGGTGGA
CAGGAACCGCGCCGGGATGATCTGGTCGGTGTCGATGTTGGTCTGGCGCAGCACCACGCT
GGCCGAGGTCAAGGTACGGAAACCGGCCATCACGCCACCTCCTGTGCGAACAGCTCGCGG
GTGTCGGCGACATGCCCGTTCACCGCGGCCCACGCCGCGCTCATCGGTGAGGCCAGCAGG
GTGCGCGAACCGGGACCCTGGCGGCCTTCGAAATTACGGTTGCTGGTACTCACGGCCAGT
TGCCCGGGCGCGACCAGATCACCATTCATGGCGATGCACATCGAGCAGCCCGGCTCGCGC
CATTCGGCACCGGCCGCGCGCACGATCTCATGGATGCCTTCGGCCTCGGCCTCTCGCTTG
ACGATCTCCGAGCCCGGCACCACCAGCATGCGCACCCGGTCGGCGACGCGACGACCGCGC
AGCACCTGCGCCACCTCACGCATGTCACTCAGGCGGCCGTTGGTGCAGGAACCGACGAAC
ACCACGTCCACCGGCGTTCCGGCCAGCGCCTTGCCGGCCTGGAAATGCATGTAGTCCAGG
CCCTTCTGTGCGGCGGCATCGTTGGCGGCCGGGATCGGCGCATCCACCGCGATGGCGGTA
CCCGGGTGGGTGCCCCAGGTCAGGGTCGGGCGGATATCGGCGGCGTCGATGTGCACTTCG
CTGTCGAAGCGCGCGCCGTCATCACTGCGCAGCTGCTGCCAGCGCGCCACCGCAGCCTCG
AAATCGGCGCCCTTTGGGCCGCGCGGGGTGTTGGCGACGAAGTCGAAGGTGACCTGGTCC
GGCGCCACCATACCGGCACGCGCACCCGCTTCGATCGACATGTTGCACAGGGTCATGCGC
TGTTCCATGTCCATCGCTTCGATGGTGCTGCCGCGGAACTCGATCACGTGGCCGGTGCCG
CCATTGACGCCGATCACGCCGATGATGTGCAGAACCACGTCCTTGGCGCCGACACCCGGC
GCCAGCGGCCCATCGACGGTGATCGCCAGCGTCTTCGCCTTGCGCTGCAGCAGGCATTGC
GTGGCCAGCACGTGGCCGACCTCGCTGGTGCCGATGCCGAACGCCAGCGAACCGAAGGCA
CCGTGGGTGGAGGTGTGGCTGTCGCCGCAGACGATGGTCATGCCCGGCTGGGTGAAGCCC
TGCTCGGGCGCGATCACGTGGACGATGCCGCGGTTGTCCGAGGCCATGTCGAACAGCTCG
ATGCCGTGCTCGGCGCAGTTGCGCGCCAGCGTGGCGACCTGTGCCTCGGAGGCGGCGCTG
GCATAGGGCAGCGTGCCGTCCGCGGCGGCCGGCAGGGTCGGCGTGGAGTGGTCCATCGTC
GCCTTGGTGCGGTCCGGCCGGCGCGGCGACAAGCCGCGTTCGCGCAGTTCGGTGAAGGCC
TGCGGCGAGGTCACCTCGTGGATCAGGTGCAGGTCGATGTACAGCACGGCGGGCGCGCTG
TCGGATTCGGGAACCACCACGTGGGCGTCCCACAGTTTGTCGTACAGGGTGCGGGGTGCG
GAAGTCATGCGTATGCCTGGCAGAAGTACGAAATAGCGAACATCAGTAAGGAAAGCGGAA
CGGTCAAGTCAGCGACGGCGGGCGAGCACACGCAGGCGCACGTAGTCGGCCAGCGGCTGG
CCAGATGCGTCACGCGGCAGCTCGGCCAGCAGTGCGGTGGCCGCCTCGCGCACGGTGGCG
CGGGCCTCGGCCGGCAGGTCGTCCAGCAGCGGTGCGGCGAATACCCGCAGCCAGCCGGCC
ACGCCGGTCGGCAGTGCGGTCGGGCGCGGCGTGCACTCGATCAGTTGCACCTGGAAGCCA
TGCTGGCGCAGGCGATCGGCGTAGGCGTCGGCCGTCGGGAAGTACCACCGGAAGGTGCTG
GCGCCATGCCCGTGGGCCACGCGCGCGGCCTGCACGGCCGCGACGATCGTGGCCACGTTG
CCGTGGCCGCCGAACTCCGCGACGAAGCGGCCACCGGGGCGCAGGGCGCGGCGCACGCCT
TCCAGCACGCGGTCCGGAGTCGTCATCCAATGCAGTGCCGCATTGCTGAACACCGCATCG
AACTCGCTGTCGAACGACAGTGCGTGGCCGTCCATCAGCTGGGCGTCGACGCCGCGCGCA
CGGGCGGCGATCACCAGTTCCGGCGAGGCATCCACGCCGTGGATGCGCGCACCGCTCAGG
GCCAGTTCGGTGCTGAGTACGCCATCGCCACAGCCCAGGTCGAGGATGCGCTCACCGGCG
CGCGGGTCGAGCAGGCGCGATACCGCACCGCCGAGCAGCGGCACGAAGCCGGCATCGATC
GCATAGTCCTGGGCGTTCCACTGCTGGCCAGCGGCGCTGGCCGGGGTGGGGGTGTCGAAG
GCGCTCATGGTGGGATCCTCAGGCGGTGGCGGAAGCGGGAACGTCGGTGCTGCTGTGGAC
GGCGGCCTGACGCTGGCGCAGCAGGCGGTTGGCCACATCCAGCCAGGCCAGCGCGGAGGC
TTCGATGATGTCCTTGCTGGTGCCGGTGCCGTCGTACTCCACGCCGTCATGGCGCACACT
CAGGTTGGCTTCGCCACGCGCATCGGCACCGATGCCGACGCTGTGCACGTGATAGCTGTC
CAGCATCAGCTGCACGCCGGTGGCGGCCGACAGCGCGCCGAACAGCGCATCGACCGGGCC
GTCGCCCTGCGCGGTCTCGGCCACACGGTTGCCATCCGGGTCGGACAGTTCGACCAGCGC
GTTGGCGCGGCTGCCGACGTCGCTGATGGTCATCGAGGCCAGGCGGTAGCCCTGCGCGTT
GGAGCCGCCCTGCATCAACGTCTGCAGGTCGGCATCGGTGACCACGCGCTGCTGTTCGCA
CAGGCCCTTGAACTGCTCGAACACCAGCTTCAGTTCGTCTTCGTCCAGCCAGAAGCCCAA
CGCACGCAGGCGCGCTTCGACGGCGGCGCGGCCACTGTGGCGGCCCAGCACCATCTGCGA
ATCTTCCCAGCCCACGTCTTCCGGACGCATGATTTCGTAGGTGCCGCGGTGGCGCAGCAT
GCCGTGCTGGTGGATGCCCGATTCATGGGCGAACGCGTTGGCACCGACGATGGCCTTGTT
GCGCTGTACCGGCATGCCGACCAGACGCTGCAGCAGCTGCGAAGTGCCGACGATGCGTGG
GGTGTTGATCGAACTGTCCTGTTCGTAGAAGGCCTGGCGGACCTTCAGCACCATCGCGAT
CTCTTCCAGCGAACAGTTGCCGGCGCGCTCGCCGATGCCGTTGATGGTGCACTCGACCTG
GCGTGCACCGCCTTCGATGGCGGCCAGCGAGTTGGCCACCGCCAGGCCCAGGTCGTTGTG
GCAGTGCGCGCTGAAGATCACGTTGGCCGCGTTCGGCACGTCGGCGACGCCGGCGATGAC
CTGCTGGAACATCGCGCGGATTTCTTCCGGCGTGGTGAAGCCGACGGTGTCGGGCAGGTT
GATGGTGGTGGCGCCGGCGGCAATGGCCACGCGCGAAACCTCGATCAGGTAGTCCAGCTC
GGTGCGGGTGGCATCCTCGGCCGAGAACTCGACGTCGTCGATGTAGGAACGGGCCAACGA
GACGTGCTTGCGTACCGACTCCAGCACCTGCTCGCGGGTCATCCGCAGCTTGTGCTCGCG
GTGCAGCGGGCTGGTCGACAGGAACACGTGCAGGCGCGGGTTGGCTGCCGCTTCCAGTGC
ACGTGCGGAGGTCTCGATATCGGCCTGCAGGCAGCGCGACAGCACCGCCAGGCTCAGGCT
CGGGCGGCGCAGTTCGCGGCCGATCATCGCCATCGCCTCGCGGTCGGATTGCGAGCTGGC
CGGGAAGCCGGTCTCGATGATGTCCACGCCCAGTTCGTCCAGCGCACGCGCCATCACCAG
CTTCTGCGGCGGGCTCATGCTGCAGCCGGGGGACTGCTCGCCGTCACGCAGGGTGGTGTC
GAAGATGCGGATGCGCGGGGTGGTAATTCGTTCGATGGTGGTCACAGGGAAATCTCCTCG
ACAGCGGGTGCGACGGCTTGCAGGGGGGAAGGGGAAGAGGCGGGGGAGGCGAGGGCGCTG
GCCTTGGTCGGCGAGCGCGGGGTTTCGCTGCGCCGTCGCCGCGGTTTGCGTGGCGGGCGC
GGACGGATGTCGGTGAGCAGGCCGGCCAGGACACCGGCATCGATGTTGCCGCCGGACACC
ACCGCACACTTGCGGCGGCCGGCGACGCGGCGGCCGGCCGCCAGCGCCAACGCGCCCGCG
CCCTCGGCGATGATGTGTTCCTCCAGCGCAAGCCGGACCAGCGTTTCGCGCAGTTCGGCC
TCGCGCACGATCACCACATCGTCCAGCAGCGAGGTGCACAGGCGGCGGGTCAGGAAGCCG
GGAATCTTCACCCGCACGCCGTCGGCCAGAGAGGCAACCGGGGCGATCTCGCGCACGTCG
CCGCGGATCGCACGTGCCATCGAATCGACGCCTTCCACCTGCGCGCCAATCACGCGCACG
CCCTGCGATTTCAGCGCCAGTGCAACGCCGGAGGCCAGTCCACCGCCGCCGATCGGCACG
ATCACCACGTCCGGCGCGTGTGCGGCCAGCTCGATGCCGACCGTGCCCTGGCCCGCGATC
ACATCGGCGTCGTCGAACGCGGACAGGAAGCGGTAGCCGTGTCGCTGTGCCAGTTCGACC
GCGAAGGCGTAGGCCTCGTCGTAGCTGGTGCCGTGCTGGCGAACGGTCGCGCCCCAGTGG
GCGACGCCGGCGATCTTGGTGGCCGGTGCGCCATGCGGCATCACGGTGATGGCCGGCACG
TCCAGGCGGTAGGCCGCCCACGCCACGCCCTGGGCATGGTTGCCGGCCGAGGCGCAGATC
ACCGGCCGGGTATCGCCGCGCTCGCGGCCGGCCAGCAGCGCGTTCAACGCGCCGCGTACC
TTGTAGGACCCGGTGCGCTGCAGGTTCTCCAGCTTCAGCCAGGTGCCGAAGCGCTCGGCA
TGGTGCAGCGGGGTAGGCGGCAGGAAGCGGCGCAGCCGGGCCTGCGCCGCCAGTACGTCG
GCGACGCTTACGTCGCCGACATCGCTTTCCTGGCTGGCATCAGCGGCCGGCATGGGCCAC
CAGCGCGGTGCGGGCGACCGCCGCATGCGGGCACGGGCGGCGAAGAAGACGCCTCCGTAC
CGGCACCGTGGTCACTACGGTACGGGTGTTCATACGGATGCTCCTTCCACGGCAGTGACC
TGCACGGACACGCAGTCGTAGATCTTCTCGATCTGCCGGCACAGCGTTTCCGCCGGGCGC
TGGCCATCCACCACCAGCTGCAGGTGCCAGCGGCCATCGTCGTCGGCCACCGGCGCACCG
CTGATCGCGCGCGGTGCGAAGCCGCGGCGTTCGGCCATGCCGATCACGCGCAGCAGCGCG
CCTTCGGCCGGGTGCAGCACCAGGTCAAGCCGGTATTGCATTGGGGGTCTCCTGGCGGGC
ATGGGCGGGGTTGCTTTCCAGCATCGTGCTGTTGGCGGTGTTCGGCGGCACCAGTGGCCA
CACGTTGGCACGTGCATCGATGGCCACGTGCAGCAGGGCCGGGCCCGGTTCGGCCAGCAG
CGCGGCCAGGCCGCCTTCCACGTCGTCGCGGTTGTCGATGCGGGTGGCGGCGATGCCGAA
CACCTGTGCCAGCGCCACGAAGTCCGGGTTGTCGGACAGGTCGATCTCGCTGTAACGCTC
GGCGAAGAACAGTTCCTGCCACTGCCGCACCATGCCCAGCGAACTGTTGTCCAGCAGCAC
GATCTTCACCGGCAGGCGGCAACGCGCGATGGTCGCCAGCTCCTGCACGTTCATCATGAA
GCTGCCGTCGCCGGACACCAGCACCACGGTGCGCTCCGGGCATGCGAACTGCGCACCCAT
CGCCGCCGGCAGGCCGAAGCCCATGGTGCCCAGCGCGCCACTGGTCAGGTGGTTGCGCGG
GTGGTTGAAGCGGCAGTGCTGCGCCACCCACATCTGGTGCTGGCCGACATCGCAGGCGAT
CACCGCATCGGCCGGGGCCAGCTCGCTCAGGCGCTTCAGCAGCGCCGGGGCGTAGATGTG
CTGGCCCGGTGCGTCGTAGCGTGCCGAGAAGCGGTCGCGGTGCTGCGCGCAACGCCTGCG
CCACGCGTCCTGATGGGCCTTGGGGGAGGGGAAGGCCGCACGCAGGGCACGGATGGCATG
GCCGACGTTGCCAGGCACGGCGACATCGGCGCTGCGCAGCTTGGAGATCTCGTAGGCGTC
GGCATCGATATGGACGACGCGGGCGAACGGTGCGAACTCGGCCAGCTTGCCGGTGGCGCG
GTCGTCGAAGCGTGCACCCAGCACCAGCAGCAGGTCGCTTTCCTGCACCGCCATGTTGGC
CGCGCGGGTACCGTGCATGCCCAGCATGCCCAGTGACTGCGGATGGCTGGCCGGCAGCGC
GCCCAGGCCACGCAGGGTCATCACGGTGGGGATGGCGCTGGCTTCGACGAAGTCGCGCAG
GTCCTGCACCGCATCGCCCAGCGCGATGCCGCCACCGGCGTAGACCACCGGCTTCTCGGC
GGCTGCCAGTGCGGCGATGGCTTCGGCGATGGCCGCTTCGGCCGGCGCAGGTGGCGGCTC
GACGCTGCTCGGCACGTGCGCCGGCAGGTGGCTGGCATCGGCCAGCTGCACGTCCTTGGG
CAGGTCGATCAGCACCGGGCCGGGCCGGCCCTCGCGGGCGACACGGAAGGCATCGGCGAC
CACGCGCGGCAGGTCGTCGACGCTGCGCACCAGCCAGCTGTGCTTGACGATCGGCATGGT
CAGGCCGAACACATCCAGTTCCTGGAAAGCGTCAGTACCCAGCAGCGGCGTGGCGACCTG
GCCGGTGATGCAGACCATCGGCACCGAATCCAGCATCGCATCGGCAATGCCGGTGACCAG
GTTGGAGGCGCCCGGGCCGGAGGTGGCCACGCAGACGCCGACCTGGCCGCTGGCGCGGGC
GAATCCATTCGCCGCCAGTGCGGCACCCTGCTCGTGGCGCACCAGGATGTGCTTCAGCGA
CGAATCCACCAGCGCGTCGTAGAACGGCATGATGGTGCCGCCGGGATAGCCGAACAGCGT
GCGGATGCCTTCGGCTTCCAGCGCCTGGGTCAGCCAGCGCGCGCCGTTGGGCGGCGCGCT
GCGGTGTGTGGAAGAGTTCATGGGGGAACCTTGCAAAGCGGGTGGGGGAGGGCCGCGCGG
TTACGCGGCCTGTCCTTGCAACCAGACCATCTTGGCGCGCAGTTCCTTGCCCACCTTCTC
GATCGGGTGCTCCAGGTCGGCCTGCTTGAACCGGTTGTAGTTCGGCAGGCCCGCTTCGTA
CTCGGCCACCCAGTTCTTGGTGAAGGTGCCGTCCTGGATGTCCTTCAGCACTTCCTTCAT
GCGCGCCTTGGTGCCGGCGTCGATCACCCGCGGGCCGCTGACGTAGTCCCCGTACTGCGC
GGTCTCGGAGATGAATTCCAGCATGCGCGAGATACCGCCTTCATAGAACAGGTCGACGAT
CAGCTTCAGTTCGTGCAGCACTTCGTAGTAGGCGATCTCCGGCTGGTAGCCCGCTTCGAC
CAGGGTCTCGAAACCGGCCTGCACCAGTGCCGAGGCACCGCCGCACAGCACCGCCTGCTC
GCCGAACAGGTCGGTCTCGGTCTCTTCCTTGAAGGTGGTCTGGATCAGGTTGGCGCGTGC
ACCGCCGAGGCCGGCCGCATAGGCCAGTGCGTACTCGGCCGCCTTGCCGCTCTTGTCCTG
GTAGACCGCCCAGATGCAGGGCACGCCACGGCCGATCTCGTACTCGCGGCGCACCAGCGC
GCCCGGGCCCTTGGGCGCAACCAGCACCACGTCCAGGTCGTCGCGCGGCCTGATCATGTC
GAAGTGCACGTTCAGGCCGTGCGCGAACAGCAGCACCGCACCCTGCTTCATGTTCGGCGC
CAGCACGTCGTCGTAGAGCTTCTTCTGCACCATGTCCGGGGTCAGCACGGCGACCAGGTC
CGCATCCTTCACCGCGTCGGCCGGTGCTTTCACGGTGAAGCCGTCGGCCTGTGCCTTGAC
TTCGGTCGGGCCGCCCGGACGCAGGCCTACCACCACGTCGAAGCCGGATTCGCGCAGGTT
CAGTGCGTGGGCGCGGCCCTGGCTGCCGTAGCCGATGACGGCGATCTTGGTCTGGGGCAG
GTCGTTGGTGCTCATGGGGGAGGTTCCTTGCGGTGGGAAGAAAAAAAGAACGGCCGGTCG
TCGAGGTGACGTACCGGCCGGTCAGGGGAAAGCGGTGGAGGAGGCACCATGCGCCGCGCA
GGCACAGCCACCACGAGGCGTGGCGGCGGTGTGGGTCCGGGTTTTGCGTTGGGCGTTGTG
CATGGTGGTTGCGTCTGAAACCAGGTTCTGAAATGAAAAAACCCGCACCGGGGCGGGTGC
GGGTTTTTGAAGAGTTCCGGTGTATTCGTTGCTTACACGCTGGCTCGTCCCGCACCTGTT
GGTTGGGTAATAAGTACGAGCACAAGAATCGAACGCAGCGAGGCGGCGCCGATGTCGGCG
GCTTCGTTGTGGGTTCGCGGTGGCGTGTTGTGATGCAACATGTGATCGAGAGAAACACAG
CCGTTTTGGCGATGTCAACCCTCGCGACGGAATTCTTGTTGGTTTCCGTTGCATCCGGCG
CAATCGCCTGTGGCACAAGGATGGTTGCCGCTGAAAGTGTTTCGGTGAACCGGAATTCAC
TCCTTTCAGGGGGGTTTTTGCGCGGAATCCGGCGGATCCTCGCCTTGCTGGGTGCGGACC
TTGCACACCCACCCCAGGATCAACGTCCATGACCTCTGCCCGATACCCCAGGATGGCCGC
AGCGGCGAAGATCGGGGGACCACCCTTCCATCGGAACCCGACCGTGTCCCGACGCCTTGC
CCGTTCCCTGCTGGCCGCCGCTGTACTGGCCGCTGTGCCCGCACTGTCTTCGGCCGCCGA
CCGCATCACCGGCCACACCTTTGCCACCCGTTCGGAGGTGATCGCCCCGCATGCGATGGC
CGCTACCTCGCAGCCGCTGGCTACCCAGATTGCACTGGACGTGATGAAGGGGGGAGGCTC
GGCGGTGGACGCGGCGATCGCCGCCAACGCCGCGCTTGGCCTGATGGAGCCGACCGGCAA
CGGCATCGGTGGCGACCTGTTCGCCATCGTCTGGGACCCGAAGACGCAGAAGCTCTACGG
CTACAACGGTTCGGGGCGCTCGCCGAAGTCGCTGACCCTGGCCGAGTTCCAGCGACGTGG
CCTGAAGGACATCCCGGCTACCGGCCCGCTGCCGGTCTCCGTGCCCGGCGCGGTCGACGG
CTGGTTCGCGCTGCACGACCGCTTCGGCCGCAAGCCGATGGCCGACAACCTGGCGCCGGC
CATCCGCTACGCGCGCGAGGGCCATCCCGTCGCCGAGGTGATCGCCTACTACTGGGACCG
CTCGGTGCCCAAGCTGTCGCAGTACCCGGGCTTCAAGGAGCAGTTCACGATCAACGGCCA
CGCCCCGCGCAAGGGCGAGATGTGGAAGAACCCGAACCTGGCCAGCACCCTGCAGCAGAT
TGCCGACGGCGGACGCGATGCCTTCTACAAGGGCGCCATTGCCCACACCATCGGCGACTA
CTTCAAGGCCAATGGTGGCTACCTGAGCTACCAGGACATGGCCGACCACCATGGTGAGTG
GGTCGAACCGGTCAGCAGCAACTACCGTGGCTACGACGTGTGGGAGCTGCCGCCGAACAG
CCAGGGCATCGCCGCCCTGCAGATCCTCAACGTGCTGGAAGGCTACGATTTCTCGAAGAT
CCCGTTCGGTTCACCCGAGCACGTGCACCTGTTCGTCGAAGCGAAGAAGCTGGCCTTCGC
CGACCGTGCGCGCTTCTATGCCGACATGGCCTTCCAGCCGGCGCCGGTGCAGAAGCTGAT
CTCCAAGGAATACGCCGCGCAGCGCCGCGCACTGATCTCGATGGACAAGGCGCTGAAGGA
AGTGCAGCCGGGCACGCCGAAGCAGCTGGAAGAAGGCGACACGATCTACATGACCGTGGC
CGACGCCGACGGCATGATGGTGTCGTTGATCCAGTCCAACTACCGCGGCATGGGCAGCGG
CATGGCGCCGCCGGGGCTGGGCTTCATCCTGCAGGATCGTGGCGAGATGTTCGTGCTGCA
GAAGAACCATCCCAACGGCTATGCACCGGGCAAGCGGCCGTTCCAGACGATCATCCCGGC
GTTCATCACCAAGGGCGGCAAGCCGTACGCCAGCTTCGGCGTGATGGGCGGCGCGATGCA
GCCGCAGGGCCACGCGCAGATTGTGATGAACCTGGTGGATTTCGGCATGAACCTGCAGGA
AGCCGGTGACGCACCGCGCATCCAGCACGAGGGCTCGACCGAACCGACCGGACAGGCCAC
GGCGATGACCGACGGTGGTGAAGTGAATCTGGAAACCGGCTTCCCGTACGAGACGGTGCG
TGCGCTGATGCGCAAGGGGCATCGCATCGTGTTCGCCGATGGCCCGTATGGCGGGTACCA
GGCGATCATGCGCGACCCCGAGAGCGGGGTTTATTACGGAGCTTCGGAGAGTCGCAAGGA
TGGGCAGGCGGCGGGGTATTGAGGGTTCCCGGCCACCGGGCTGAGCCCCCTCTGCGGTGG
GTTCAGAAGCGGAATAGCTTGTTGGGCCGGGTGGGTAGGCTGTTCGGGGGACGCCGCAAG
TACGTCCTTGTAGGCTTGGCAGCCGCATCCATGCGGCTGACACCCCCGCCCAGCCCACCC
ACCCGGCCTCTGACAGTTTTCTGCGGCCGCCACCGCAGGAAGAAAAAAGAAGATCAAAAG
CAACAGCAACAGCAACAGCCGCGTGCTGATGGTTGGGGTCGGATCCGTTTTCCGCAGGAA
AACGGATCCGACCCCTTCTTGTTTTCCGATACACCTCATCCACGCATGGCGTGAAGAACC
AACCGTCACCGAAAATCTGTCGGGCGTGGGGCGGTGTGGGTGGGCAGGACCGTTGGCGCC
ATGGATGGCGCCATCGAGCCCCCAAGGATGGGTTCACGGCGTGTCCTGCCCACCCACACC
GCCCCGCCAAACCCTCAGCATCCCAGAGCCGGTTTAGACGTTGCCGTTGCTTGAAAAAAG
CGGTGCAGCCGCAGGCTGCAAAACACCCTCAATCCTGATCGTGCGCGCGCGCGGCCTCGG
CCTGCGTCTCCTCCTGTGCCGCCATCTCGCGTGCGATCCACGCATCGATCATGTGCCGCT
GGCGCTGCGCCTGCCGCCGCTCACGCGTGTACTCCTGGTCGAGCACGCGGTACAGCGACA
CCATCACCAGCACCATCAGCAGCGCGAATGGCAACGCCGCAATCGTGATCATGCCCTGCA
GTGCATCCAGGCCACCGGCCAGCAGCAAGGCCGCTGCGATCAACGCCACCGCGATGCCCC
AGGCCAGCTTGCGCTTCAACGGAGGATCGCCTGCTTCGTCAGTGGACATGCTGGCCAGCA
CCAGTACCGCCGAGTCGGCCGAGGTCACGAAGAAGATCATCAGCAGTACCAGTGCGATGC
ACGACAGCAGCAGCGGCAGCGGCATGCTGTCGAACAGCGTGAACAGCACGGTCTCGTAGC
CATTGCCCAGCGCCTGCACCAGGTCGGCATGGCCGAAGATCTGTGCCCACAGCGCGGTGC
CGCCGAATACCGCGAACCAGAAGAAGCCCAGCAGCGTCGGCGCGAGCACTACGCCGATCA
CGAACTCGCGCACGCTGCGGCCGCGCGAGATGCGTGCGATGAACGACCCCACGAACGGTG
CCCACGAGATCCACCAGGCCCAGTAGAAGATTGTCCAGTCCGCCACCCAGGTGCTGCCGG
AGAACGGTGACATGCGCAGGCTCATCGTCACCAGCTGGTTGAGGTAGGAGCCCAGCGTGG
TGGTGAAGGTATCGAAGATGAAGCCGGTCGGCCCCAGCACCAGCAGGATGGCGGCCAGCA
GGGCAGCCAACGCCAGGTTGAAATTGGACAGCCACTTCACACCTCGCTCCACGCCACTGG
CGGTGGACGCCATATACAGCACGAAGGCGACGGCAATGATGGTCATCTGCACTGCGACGG
TAGCCTGCACGCCGAACACGCGCTCGATGCCGGCGGCGATCTGGATGGTGCCGAAGCCCA
GCGTAGTCGCGACACCGATCGCGGTGGCGACCACTGCAGCGATGTTGACCGCCCTACCGA
TCCAGCCGCGATGGTGGCGGCCGATGATCGGCTGCAGCATGTCGCTGACCAGGCCGCGGC
CGTTGCGGTTGAACTGGAACCAGGCCATTGCCAGCCCGATCAGCGCATAGATGGCCCACG
GGTGCAGGCCCCAGTGGAAGAATGCATAGCGCATCGAGGCGCGTGCCGCATCCAGGCTCT
GCGGAGCAAGCCCTTCCGGTGGCTTGCTGAAGTGCGAAATGGGCTCGGCGGCGCCCCAGA
ACACCAGGCCGATGCCCATGCCGGCGGCGAACAGCATCGACATCCAGCTGGCTCGCGAGA
ACTCGGGCTCGGCGTCTTCGCCACCGATGCGCAGGTTGCCGAAGCGACCGAACGCCAGGT
ACATCAGGAACACCAGGGCCAGGAATACCACCAGCAGGTACAGCCAGCCGACGCTGCGGA
TGACTTCTGCCAGCATCGACTGCACCACGGCATTGAAGGGGCCTGGTGCAATACCGGCAA
GCAGCACCAGCAGCAGAACCAGTGCGATGGAAACGCGAAACACCATGAAGGAGCTTCTCC
GATCAAGGGATTGAGGGGAGCGAGCAGAGCTTGCAGCGAAGGACCGGCGGCATGCAGCGC
GAACCGGGCAGGGGCCGCGTCGGCGTCGAAGGAGGCATCGGTCGCTGGAGGGCGACGGAC
GTGCACGTTACTGAACGCGACGTCATGGTTCTGTTAACGAACAGCGATCCGGATCAGATC
CGCTTTCCACAGGAAAGCGGAACTGACCGCGGGGGCAACTCCCGGAGCGGGCGCTCTATG
CTCTAATGCACGCCAAGAAGCGGGGGTACCGCGGCCATGTGGCCACGGTTGAGACAGTCC
CTTGGAACCTGATCCGGCTCATACCGGCGTAGGGAAGCTTTGCAGTGCAGCCGTGCCCGG
ACACCGCCCAAGGACCGTCCGTGCGCGGTCGCAGTGCGCCGCCGCTTCGTCCCTGACCTT
CCTGGACGATGCCCGATGAACGCACAGCTCTCCGCCCTGCAGCAACAGGCCCAGCAACTC
TCCGAATCCGTGACCCGGCCCATTCCCGGCTCGCGCAAGATCCACGTACCCGGTTCGCGT
CCGGATCTGCAGGTGCCGATGCGCGAGATCGCGTTGACCCGCACGCCGACGCTGTTCGGC
GGCGAGGAGAATGCACCGGTCACGGTCTACGATACGTCGGGCCCGTACACCGATCCGGAC
GCGCGTATCGATCTGTCCGCGGGCCTGCCGGCGCTGCGTCGTGGCTGGGTGGAGGAGCGC
GGCGATACCGAACAGCTCGACGGCCTGAGTTCGTCGTTTGGCCGCGATCGCGAGCACGAC
CCGAAGCTCGATGCTGTGCGCTTCCCCACACGCAGCCTGCCGCGACGTGCACGTGCAGGC
GCGAACGTCACCCAGATGCACTATGCGCGCCGCGGCATCATCACGCCGGAAATGGAATTC
GTCGCCATCCGCGAAAACCAGCGGCTGGACGCGATCCGCGATGCCGGCCTGCTGCAGCAG
CACCCGGGCGAGGCGTTCGGCGCCTCGATCCAGAAGATCATCACGCCGGAGTTCGTGCGC
GATGAAATCGCGCGCGGCCGCGCGGTGCTGCCCAACAACATCAACCATCCGGAAAGCGAG
CCGATGATCATCGGCCGCAACTTCCTGACCAAGATCAACGCCAACATCGGCAACAGCGCG
GTGTCCTCGGGCATTGCCGAAGAGGTGGAGAAACTGGTGTGGGCGATCCGCTGGGGTGGT
GACACCGTGATGGACCTGTCCACCGGCAAGCACATCCACGAAACCCGCGAGTGGATCATC
CGCAACTCGCCGGTGGCGATCGGTACCGTGCCGATCTACCAGGCGCTGGAGAAGGTCGAC
GGCCGCGCCGAAGCGCTCACCTGGGAGATCTTCCGCGACACGCTGATCGAGCAGGCCGAG
CAGGGCGTGGACTACTTCACCATCCACGCCGGCGTGCTGCTGCGCTACGTGCCGCTCACC
GCCAAGCGCGTGACCGGGATCGTCAGCCGTGGTGGTTCGATCATGGCCAAGTGGTGCCTG
GCGCACCACAGGGAGAATTTCCTCTACACGCACTTCGAAGACATCTGCGAGATCATGAAG
GCCTATGACGTGACCTTCTCGCTGGGTGACGGCCTGCGCCCGGGCTGCATCGCCGATGCC
AACGACGCGGCCCAGTTCGGTGAGCTGGAGACGCTGGGTGAGCTGACCAAGATCGCCTGG
AAGCATGATGTGCAGACCATGATCGAAGGCCCCGGCCACGTGCCGATGCAGCTGATCAAG
GAGAACATGGACAAGCAGCTGCGCGAATGCGGCGAAGCGCCGTTCTACACGCTGGGGCCG
CTGACCACCGACATCGCGCCGGGCTACGACCACATCACCAGCGCGATCGGTGCGGCGATG
ATCGGTTGGTTCGGCACGGCGATGCTCTGCTACGTGACGCCGAAGGAACACCTCGGCCTG
CCCAATCGCCAGGACGTGCGTGACGGCATCATGGCCTACCGCATCGCCGCGCATGCGGCC
GACCTGGCCAAGGGCCATCCGGGCGCGCAGGTACGCGACAACGCACTGAGCAAGGCGCGC
TTCGAGTTCCGCTGGGAAGACCAGTTCCACCTTGGCCTGGATCCGGAGAAGGCCAGGGAG
TTCCATGACGAAACGCTGCCGAAGGATGCGCACAAGCTGTCGCACTTCTGCTCGATGTGC
GGCCCGCACTTCTGTTCGATGAAGATCACCCAGGATGTGCGTGACTACGCCGAGGCCGGC
ATGAAGGAGAAGTCGGAGGAGTTCCGCGCCGCGGGTGCCGAGGTCTACCACCAGGGGTGA
TGCGCAGACGGTGGTGCCGGCCCGCGGCCGGCACTACCGCTCATCACGCCGCTCCCGGCT
ATCCTCCGCCCATCATCCCGGGGAAAGGACACCATGCCTGTTGCCATGACCACCCGTTGG
CTGGCCATTGCCCGCCGGCATCCTTCGGCCTGGTTGCTGGGCGCGCAGCTGCTGGCGGTG
CTGCTGTATCCCGCGCTGGATGACACCGCCGCCGGCCGCGCGGCACTTGGCATGTTCGGC
ATGGCGGTACTCGGCCTGGCGCTGTGGGTGGTCCAGCGCAGCCCGCTGGGCACCTGGCTG
GCGCTGTTGCTGGCCATTCCCTCGGTGGTGTTCTCGTTGGCAGGCGCATTGCTTGATCGC
ACCGCATTGCTGACCACCGCGCAGGTGCTGGAGAGCCTGCTGTACTTCTACACGGCTGGC
GCCCTGATTGCCTACATGCTCCAGGACCACAAGGTCACCCGCGACGAACTGTTCGCAGCT
GGCGCAACCTTCACCCTGCTGGCGTGGGCGTTCGCCTTCGCGTTCGCGGTGTGCCAGCAG
TGGTATCCGGGCAGTTTCCAGGGCACCGGCGGGCAGGCGCAGCGCAGTTGGATGGAGCTG
CTTTATCTCAGCTTCAGCTTGCTGTCTGGAGTCGGCTTGAGTGATGTCGTGCCGCTTCAT
CCACAGGCACGAGCACTGGTCATGCTGGAGCAGTTTTCCGGCGTGATGTACGTGGCTTTG
GTGGTTTCGCGGCTGGTCGGATTGACCATGCTGCGGCGCATGTGAAAATGAACGCCAGAT
AAAAATTTCGCGCCCAAGAGGGCGCGAATGATGTCGCGAATTATGTGAATGCGTCGGCGA
GAGAGAGCCTGATGTCGACCACGCGATAGGCGAGGTAACTTGCATAGGCTAGTATTCGCG
CGCTCGATTGTTTTTGCGGTATGCGCCGATGCTTTGTGCGGAGTCTGGCTTTTCGCTGTT
CCCAGGACGGGACCGTAACGAAGGCAAACACTGCCCGGGACCTGTCTCTACTGTGTAGCA
GAAAATGAACAGCAGCGAAATACAGCCACCCGTGTCCGATCGGATACGGATAGGAGAGTG
CATCGTCACTCTGTCCTCGCGCGAAGTCGAGGTCGTCGGTGCGCGTCGTCCGCGCCGGCT
GACGCCGAAGGCGCTGGGCGTGCTGCGCGTGCTGCTGCGGCAGCCGGGCCGTGTGGTCAC
CCGCGACGAGTTGTTCGCCGAGGTGTGGCCGGACACGCTGCCGACCAACGATGTGCTGAC
CCAGGCCGTTACCCAGCTGCGCAAGGCGTTCAGCAACGACGACGACAGCGGTCAGGCCTA
CATCGAGACCATTGCCAAGACCGGCTATCGGCTTCTGGTGCCGGTACAGGCGCTGGACGA
TGCGGAGCCGTCGGCTGCGGGCTTGCCTGACGACGAAGGTGTGGACGTGCAGCCCGCACT
CGCCGCCGCTGCGGTGCTGCCCGCGCGCGCGCGGGAATCGCGCCGCCGCTGGCGCCATGT
CCGCCGCCGCGTGCTGCTGGCGCTGGGCGTGTTGATGCTGGCCACGCTGCTGGTGATGAC
CACGCTGCTGCTGCGCCGCGCACCGGCCAGCAGTTCGCCGGTGGAGGCCGCCGTGGAGAA
CGGCACGCGGGTGATCGGCAGCCCCCAGCGTCCCTATCGGTTGATCACCGCAACCAGCGG
CTTTGAAACCTATCCCACGCTGTCACCGGATGGTTCGCTGGTGGCCTATGAAGGCGCCAA
CGAAGATGGCAATGGCGGTGGTGCGATCAAGGTACAGACCTCCGGCAACGCGCCGGCGCG
CCAGTTGCTGGCGCCGCCGGCCGGTGCCGTCGATCGATTCCCGAACTGGTCGCCGGATGG
TCGCGAAATTGCCTTCGCACGGTTCTCCGCCGACGCTGGCTGCCAGGTGCTGATCGCCAG
CGCAACCGGTGGCGCCCTGCGCCAGGCCACGCGCTGCGATGGCACCGAGCTGCTCAGCTT
CGACTGGACGCCCGATGGTCGCGGCCTGGTGTTCGGCAGCATGGTCGGGCGCTACGCGCA
CCGTGGCATCCGCGTGCTGGACCTGGCCAGTGGTCAGTGGCGCGCGCTGGCGTACAGCGT
CGACCAGGACGACTTCGACTACGCACCGCGTTACTCGCCCGATGGGCAATGGCTGGTGTT
CGTGCGCAATCCGCAGCTGGGCGATCTGTGGCGGGTGCCGGCCGCGGGCGGTAAGCCCGA
GCAGCTGACCAACGAGGCGGCAGAGCTGCGCGGATGGGCCTGGCTGGACGATGGCCGCAC
CATCGTGTTCGGTCGCCGCGTCGACAGCGAGGCGCGGCTCTATTATCTGGACGTCGAGCG
GCACACGCTGCGCGATGCCGGCCTGGATGATGCGCAGTGGCCCGCCGTGTCGCGACGTGG
CGGGATGCTGGCCTTCGTCCACCGGCGCGCGCAGTTCGGCGTGTTCAAGGTGCCGGTGCA
GGGCAGCGGCGCGCCCGAACGCCTGTTTGCATCCAGTGGCCGCGATGGGCAGCCGATGGC
AGCGCCGGATGGCCGCCAGCTGGTCTTCACCTCGGATCGCTCCGGCAGCTTCGCCCTGTG
GTGGGCGGACATGCAGCGGCCGGATTCGCTGCGCCCCATTGAAGGGCTGCGGCCGGAAGC
GCGGCAGGCACCGGACTGGTCGGCCGACAGCCGCCAGCTGCTCGTGGTCGGCCGCGACGC
GCATGGGCGCACGGTGGTCTACGAGATCGCGCCACGCGATGAACGCCTGCAACCTTTGCC
GGTCCCGGCCGAACAGCCGCTGCAGGCCCTGTATGGCGCGTCGCCGGAGCAGTTGTTTGT
GGTCGAGCGCGATGCCGACCAGCGCACCCGGTTGAGTCTGTTCGACCGCAGCACCCAGCC
CTGGCGCCGGTTGGCCAGCATCGAAGGGGTGTCGCAGGCGCGCTTCGACCGCAGCAGTGG
CCGCGTGTTGTTCACCCGCCTGGCCGCAGGTGGCCTGTGGTCGGCCGACGCCGCGTTGTC
GTCGGGCAGCGTGCAGCAGATCAGCGATGACCGGCCCAGCCGCTGGCGATACCGGGCCTG
GACCGTGGCCGGCAACACTGGCGTCGGTTACCTCGGCACTTCGAGCACGTGTGGCACCAC
CTTCGTGCGCATCCTGCCCGGCCGCGCGGAGCCGGAACGCTGCCTGGATGCGGAACGGCT
CAGCGCCGGCAACGGACTCAGCGCCAGCGCTGACGGGCGTGACCTGTTCGTGGCGATGGC
GGTCAGCGATGGTGCCGACATCGGTGTGATGCGGTTGCCCGAACGCCCCCCCGCGCTGTT
CCCGGCGTTCTCCAAGTTGTTGTTTTTCAGTGGAAATGGGCCTTCGTAATTTCTTCGTCT
GGATCTCGTCGCGAATTCGTGGCGATCTCGTCGGACTTTCCTGACGCGGTGCCGCCTGAT
TAGGCAAAACGGAGTCCTGTACTAGGCAAATCCGTGGTGCCCCCATGCGTCAACTCTCGC
TGGCCGATCGCGGCCAAACCGTCTCCCTGGACCGGTCGCTCGACGATGTCACGCCGACCT
GCCTGGGCGTGGCCCGGCTGGGCAGCCTGCAGACCGCCGGCTCCAGCTTCACTGTCTGGA
TGCAGGTGCGTGGTAGTTCGTGGGTGGAGGCCAAGGAAGGACGATTCCGCCTGCGCCAGG
GCGAGTGGATCGCCTTCGAGAAGGAATCGCGGCCGTTGGTGCAGGCCGGTCGCAACGGGT
TGTGCGTTGGCCTGAACCTGAACGTTGAAGCGCTTCGCGTGCTGACCGAGATGGCCGACT
GTGGCCTGTATGCCGGTCGTGGCCGCATGAACCGCAGTGACGCCCGCGTTGCGCTGCGCT
TGTGGCGCGATGCGCTGGCCAGCGGCCAGCCGGCCCAGGCCTTGCGTCCGTTGCTGCTGC
ACCTTGCTGGCCTGCAGCGTGGCCTGGCCGACAACGTGCAGCGCTGCCCGGGCCGCTCGC
GCAGCCGCAAGCGCCAGGTGTTCGGCCGCATGCAGCGTGCGCGCCTCTATCTGGAAGGCA
ACAGCCACCGGGTGGTGCGCATCGGCGAACTGGCCGAACTGACCAACTTCTCCAGCTGGT
ACCTCTCCAAGACCTTCCAGAGCCTGTACGAGGAAAGCCCGCAGTCGCTTTCGGCACGAC
TGCGCCTCGAACGCGCCGCTGATCTGCTGCGCGACACCGACATGATGGTGGGCGAGGTCG
CTGCCGCCAGCGGTTTCGACAACTGCTGCAGCTTCGCGCGTGCGTTCCGCGCCCGCTACG
GCCAGTCCGCGTCGCGCTTCAGGGAGAACGGCGGCTTGCTCCCGCCACAATCTGCAAAGT
CTCCGGTTGGTTCGCGCAAATACAGCGCTGCAACGCAATCGTAACGTGCTGGGGTGTTTT
AACACGCTGCTAACACGTACCTTGGAGAGATAGATGAACGTTCGTAATCCCGCAGTGCGG
TTCGGCTTGCTGCCGGCCGGCATTGCGCTGGCGCTGGCGCCGGCCTTTGCTTCGGCTCAG
GAAGCAAAGGGCACCACCGACCTGGACCGCATTTCGGTCACCGGCTCGCGCATCCGCGGC
GCCTCGGTGGAGACCCAGCAGCCGATCCTGACGATGACCCGCGAATCCTTGGAAAAGCAG
GGCTTCTCGAGCGTCGCCGACGTGCTGAACAACCTGACCTCGGCCGGCTCCCCGGCCATC
TCGCGTTCGGAGTCGCTGGCTTCGGGCGAGAACGTGGGCGGCTACTACGTCGACATCCGC
AACCTGGGCGCCGAGCGCACCCTGGTGCTGATGAACGGCAAGCGCCTGGGCGCTTCGACC
TCGGGTCTGCAGGACCTGAGCCAGATCCCGATGTCGGCCGTTGAGCGCATCGAGATCCTG
AAGGACGGCGCCTCGTCGATCTACGGTTCCGACGCCATTGCCGGCGTGGTCAACGTGATC
ACCCGCAAGAACTTCGACGGCGGCGAAGCCAATGTGTACGTCGGCCAGTACGGCAAGGGC
GACGGCGACAGCGAAACCTATTCGATGACCCTCGGTGCCCGCGGTGAGCGCGGCAGCCTG
ACCCTGTCGGCCGAGTACTCGAAGCAGGATCCGGTGTGGGCCAAGGACCGCTGGTACAGC
CGTGACGGCTCGCTGGGTCCGAACTCCACCTCGGCTGATTGGAGCCCGATCAGCCAGAAC
GGCAGCTGGTGCAACCCGAAGCTGTACGACTGCAGCAAGTCGAGCGCGGTGTGGCAGACC
CTGAACCCGGGTGGCAATCCGAAGAACCCGAACGACTACCACGCGATCACCGAAGACGAG
TTCGCCAACTCGAACGAGCAGATGACCCTGCTGACCGGTGTGAAGCGCAAGTCGGTCTAC
ATCAACGGCACCTACGACTTCACCGATTCGATCAGCCTGAACACCGACGTGCTCTACAAC
GAGCGCCAGACGTTCCAGCAGATCGCCGGCTATCCGTACCAGTCCGCTTCCAAGTCGATC
AACACCCCGCTGTCGGCAGACAGCGCCTTCAACCCGGTTGGCCAGGACGTCAGCTTCCGC
CGCCGCCTGTGGGAAGTGCCGCGTACCACTGACAGCCAGCTGAAGACCCTGCGCTTCGCT
CCGACCCTGACCGGCTTCTTCGAGCTGGGTGGCAAGACCTTCGACTGGGATGTCGGCGCG
CTGTGGAACCGCAACGAGTCGATCAAGAGCAACCGCGGTGACATGAGCCTGATCGGCGCG
CGTCAGGCGCTGGGCCCGTCGTTCATCGATGCCGGTGGCGTTGCCCGCTGCGGCACCGCC
GCCAACCCGATCCTGGGCGATTGCCGTCCGTGGAACCCGCTGCTGCCGTACGGCGTTGAG
GGTCAGGGCTCGCTGGCGAACCAGGAGCTGCAGGACTTCCTGTTCCCGACCTTCACCACC
CGTGGCGTCACCAAGACCACCAGCTTCACCGCCAACCTGTCGGGCGCCATCGTGACCCTG
CCGGCCGGCGACCTGGGCTTCGCCCTGGGTGTCGAGCACCGCAAGGAAGAAGGCAGCTAC
GTGCCGGACGCCTTCGCACAGTCGGGCCAGTCCACCGGCCTGGGCCAGAAGCCGACCCGC
GGCCAGTACGATCTGAACGAGGTCTACCTCGAACTGAACGTGCCGCTGCTGGCCGACATG
GCCTTCGCCAAGGAACTGACCCTGAACGTTGCCAGCCGTTATTCGGACTACAGCAACTTC
GGTGGCACCACCAACAGCAAGTTCGGCCTGACCTGGCGTCCGCTGGATGAACTGCTGGTC
CGCGGCACCTACGCCGAGGGCTTCCGCGCTCCGACCATCAGCGACCTGTACGGTGGCCTG
AGCTCGAGCTTCGAGTCCTACATCGATCCGTGCGGCGTGAAGGCTCCGGGCAGCGTTGCA
GGCAATGCCGCGTGCTCCGGCGCAGGCGTGCCGGCCAACTACGTGCAGCTGGGCCAGGCA
GGCAAGGAATGTTCGACCCTGCCGTGCCAGTCGGGTGACCAGTTCATCTCGGGTGCCAAT
CCGAACCTGAAGCCGGAAACCTCCAAGAGCACCACCTTCGGCCTGGTGTGGAGCCCGCGT
TGGGTGCAGGGCCTGGACGTGTCGCTGGATTGGTACAAGTACGAAATCAGCGACATGATC
ATCGCTGACAGCGTCGACCGCATCCTGCGTGACTGCTACGTGCTGGGTAACGCTTCGCGC
TGCTCGAGCGTGACCCGTGCGGCTGACGGCCACGTCAGTGCGATCACCTACGGCACCGCC
AACCTCGGCAAGATGGAAACCCAGGGCTACGATCTGGGCATCAAGTACCGCCTGCCGGAA
CTGGCCATTGGTCAGTTCAGCATCGACTGGCAGACCAGCTACACCGCCAAGTACGACGAG
CAGCGCCAGAACAGCGCGGGCGACAACATCATGGTCGGCCGCGTCAGCGAGCCGGGCCTG
TTCCGCGTGCGTTCGAACCTGGGCGTCAACTGGCAGTACGGCGATTTCGGTGTGAACTAC
ACCGCGCGCTACTACTCGGGCATGAAGGAAAGCTGCATCTCGCTGGCTGACGGCTGGTGC
GATGCTCCGAACCACATGGCCAACGGTGAGACCGATCCGCTGCGTCACACCGGTTCCAAC
ACCTTCCACGACCTGCAGGTCAGCTGGAAGGCGCCGTGGGATGCGACCATCGCCCTGGGC
GCGAACAATGTGTTCGACCACAAGGGTGCCCTGCAGTACTCGGCTCCGAACTCGGCGTTC
GCCTACTACGGCGGCTTCGACGTGGGTCGCTTCCTGTACATGAAGTACACCCAGCGCTTC
TGATTCATCGAAGTGCGGTAGCAACAGAAGGAGGGCGGACCGCAAGGTCCGCCCTTTTTC
TTGTAGGGGAATTCCGGAAATTGTTGGAAGGTGAGCGCAGTCACGGTCCCGTCGTGTCGT
AATCAACACAGTCAGGAGGTCCACTACCGGACGCTTGCATGTGGAGAGGGATATGAAGAA
CACGTTGCTGCGGCAGGCATCCGCCGCTGCATTGATCTACGCAACGCTGGTGGGCGCGGT
GTTCGCGCAGGGCCTCGGGGTCTGCGGCGGTGGGCTCTACTGCGAGGAGTTCCGCCAGCA
GTGCCTGGCCAGTGGCAAGTCACCGGTCATCTGCGAGTCGCAGTACCGTCGCTGCGTGCA
GGACGCCTGCGGTACCCGCTGACATGGAAAGGGCGCACCTTGTGGGTGCGCCCTCTGTCA
TCCGGACATCATGCAACGCGCTCAGGCGTCGCTGGGCACCAGTCCCATCAGCGCATTGGC
GTGTTCGCGCCATTGCGGCAGTTTGTTCAGCACGCCTGCGCGCTGCAGATAGTCCTCGTC
CACCGGATCGCCATTGACCAGCGCCAGGGCCACGTGCACCGCACCGGTCACCCAGAAGCT
GCGGGTGTTGGCGCGCTGCGGCTGCAGGTGGAAGGCCACCGCTTCGATGATCGGCATCGG
CAGGCCCCACAGGCCCAGCAGGTAGGCGCCGGCCTCGGCATGGCCAGGGCGGGTGTCGCC
GGCCAGCGAGGGCTCGCTGCGCTCGTTGCGCACACCCGGCAGCAGCAGGCCGATGTCGGC
CAGCAGCGCGGCAGTCGCTCCCAGTTCGGCACTGGATTCGGGCAGCAGGCGTGCGGCGAG
CCGCGAGGCCAGCAGTGCGCGCTGTTGCAGCGAGTTGCGCTCGGCGGCCGACAGCGTCGG
TGCGGAGAACACTTCGCTGGCCAGCACCAGGTCACGCAGCGTGGCCAGGCCCAGCCGGGT
CACGGCGGTGCGCAGGTCGGCAATGGTGCGGCCCTGGCTGAAGAAGGCCGAGTTCGACAG
TTGCAGCACCTTGGCGGCGATCGCCGGATCGGCGGCGACCAGCTTGGCGACATCGGCACT
GTCGGCGTCGTCGTCATGTTCCAGGGCCTGGGTCAGGCTCAGGTACAGGTGCGGCGGCGA
GGGCAGTTTCTCGATACGGCCGATGGCATCGCGCAGGCGCGGGCTGTCCAGCACTTCGCG
CAGTTCTTCCAGGCTGGTCAGTGCCTCCAGCAGCACTTCCGGCGCCAGCGGCAGCGGCAG
GAAGCGGTGGGCGACACCAATGAGGCGCGCCGGCGGCGGCCGGTTGCCATGCTGCGCATC
GACCAGCGCGATGCGGATGGTCTCCGGGCGCAAGGTCCGGATCTGCCCCAGCAGCGTGGT
GGCATTGAGATCCGGCAATTGCGGGCAGACGATCACCGCGTCCACGCCCTGCGTGGCCAC
CGCGGTCATCGCGGCCTGGCCATCGGTGGCGGTCAACGGCTGCCAGTCTTCCCCAAGATC
GGCAATGAATTCGGTCAGCTCGGCCGGCAGGCTGGCTGCATCCCCAACAAGCAGAATACG
CACGACACATTCCCCTGGCTGTCTCGACGATGGATGTCGATGACGTGTGAAGTGACGCAA
TTTACCTAATACGGCAGCAAGAGTGATGTGCCGTCGTCATGAAACGTGACCCGCATCGCT
CCGGCAGGGTACCGCCGGAGCGATCCGGTTCAGGCTCAGGCTTTGCTGTCGAGATGGCGC
TGGTGCGCCTCGATCAGGATCTGCTTGGCCTCAGCGGCGCCGCCCCAACCGTCCAGCTTG
ACCCACTTGCCCTTCTCCAGGTCCTTGTAGTGCTCGAAGAAGTGGCCGATGCGCTCCAGC
CAGTGGCTCGAGACCTGGGCGATGTCTTCGACGTGGGCGTAGCCGCTGAAGATCTTCGAG
ACCGGCACGGCCAGGATCTTCTCGTCGCTGCCCGCCTCATCGCTCATCTTCAGCACGCCG
ACCGGACGGCAGCGCACGACCGAGCCCGGCACCAGCGGCAGCGGCAGCACCACCAGCACG
TCGGCCGGATCGCCGTCGCCACACAGCGTGCTCGGCACGTAGCCGTAGTTGCACGGGTAG
CGCATCGGGGTGGAGAGGATGCGGTCGACGAAGATCGCGCCGGTTTCCTTGTCCACTTCG
TACTTCACCGGCTCCGAGTCCTTCGGGATCTCGATGATGACGTTGATTTCTTCCGGCGGG
TTCTTGCCGGGCGAGACGAGTTCCAGACCCATGGTGTGCTCCAGGTGGGGGGATATAGAC
GGATAGCTCACCATTTTATGCCTTTGCCGGGCGCTGTGCAGCGGGCGGGTGGCCGACCTG
CCGACGCGGCAAGGCCTGACGGGGGGCGCCGCCCTTGGCCGATGGGCCAGGAGGGCAGGC
CGGCGCAGGCTGGACGCTCATTCCCGAGGAGTTCCGCCGATGTCCTGGCATGCCCGATGC
ATGGGGGTCGTGCTGTTGCTGGCGTCCCTGCCTGTCTCCGCCCGCGGTCTGCACGTGGAC
CTGATCGATTACCCCCGGCCCAAGGCCAACTGGGAGCGCGCCTACGGGCTGCAGGCCGCC
CTGGCAAGGGAGTTCGACCGGCTCTGTGCCGATACCTGGTGCGAAGGTGAGTACAGCAAC
TACCGGGTGATGGAGGTCCGCTGCGCGGTGCTGGCCCATCGCGGAACGGTGCAGCGCTGT
GCCTGGGTGGTGATGGCCAGCGAGCTGGCCGTGCAGGCCGATACCGGGGAGGTGCAGGTC
GACAATGGCCGCTGGGTCTGTCCGTTGGAGTTGGGGCCAGGGGTACCTGTTGACGCCTTC
CATGCTTCACTGGAAGCACCAGATGGCCTGACGGCGAACCTGCCTGGACTTGACCATGGC
CTGTTCGATGCGCTGCCGGACTGCCTCCGGAAGACCGGGAGGGCGGGGTGATGCGCGTCT
TCCCGGCACGATGGCTGGTCTGCGCGCTGCTGATGGCAGCCAACGCCCAGGCGACCCCTC
AATTTGTCGATGCCCGTGACTACCCGAATCCGGCGACCGGGCGCGAGCGCTTCCTGGCGG
CCGAACGTCTGTTGGTGCGCGGCTTTGACGATATCTGTGGGGATACCTTCTGCGAAGGGC
AGTATTACAACCTGCGGGCGATGCGCTTGCGTTGCTCAGTGCAGCGGGCCACCGGTGTTG
TGACCCGTTGTGTCTGGACGTTCGCCGGGAGCTACACCTGGGTCCAGAAGACCGGGCAGA
TCGATGTTGACCAGGGACGCTATGCCTGCATGCTGCCACTGGCGGCGGGAACCCGCCTGG
ACGAGCTGCTGGCAGCGTGGGAGCGCGCCGGGCATGAAGCCCTGCATGCCACCCTGCCCG
GAACCAGCACCCACGTTTACGAGGGGCTGACTGATTGCCTGTGACCATTTCGACAATGCA
AACGTGACTGATTCGCATTTGCGGAGTAGCATGCGCGGCGCCTCCCGTCTGTCGTCCCGG
CTCCGCGCATGTCCTCCAATGCTGCCTCCCTCACCGAACTGCTGATCCGCGAGCGGCCAG
CGCTGCTGCGCCGGGTGCAACGGATACTGGGGGGCGACAACGGCGCCGAGGATGTGATCC
AGGCGGTGTGGTTCAAGGCCCGTGGGGTCGATGACAGCCAGGCCATCGACAATCCGCGCG
CCTATCTGTACCGGCTGGCCGCCAACCTGGCCACCGACCACGGCCGCGAGTCGACCCGGC
GCAACCGCCTGTTGGCCGATCACTACCTGTGGGGGCCGGACGAGGTGATCTCCACCGAAG
AGCAGGCCATGGCGCAGGACGAGCTGCAGCGGGTACTCGACGCGGCCGGCCATCTGCCGG
AGCCGACCCGCACCATCTTCCGGCTCAACCGCCTTCAGGGCCTGACCCAGGCCGAGATCG
CACGCCGCCTTGGGGTATCGGTGACCACGGTGGAGAATCACGTACGCACCGCGCTGCAGC
GCCTGGCCTGGGCCCGCAGCGGCCGATGATCGCGCCGCCTTGGGGCTGGCCTTCGCGCAA
ACGTCTTGATCATTGGACCGTGGATGCGGTCCAGTTCCCCCGCCCCGCGCTTGAATGCGC
CTGTCCGCCAGCCGATGAGCCCGCCGAACATGCTGCCTGCCGCCAATGACGATGCCCTGG
CCGAGCAGGCCCGGGACTGGATCGCGTGGCTGGCCTCGGGCGATATCAGCGACGCGCGCA
TGCAGGCGTTCGAACACTGGCTGCAACAGCCGGGGCACCGCAGGGCCTTCGAACACGAGC
GCGCGCTGTGGCGCAGCGTCGGGCCGCGAGCGCAGCCGGCCCGCGTGGCTGGTCGACGCC
CGCGCCGACGGCGTTGGGCCATGGCTGCGGCGGCAATGCTGGCGATGCTGGTGGCATGGC
CGGAGGCGTGGCTGCGCCTGCAGTCCGATCACCGCAGCACGCACCAGGTGCAGAACGTGC
TGCTGCCTGATGGCAGCCGTGCGGTGCTGGACGCCGACAGTGCGATTGCCGTGCACTTTG
ATGCGAACGCCCGCCAGGTCGAGCTGTTGCGCGGGCGTGCCTGGTTCGAGGTCAGTCCGG
ACGCGCAGCGACGTTTCAGCGTGCGCGCCGGCAATGGCGTGGTCGAGGACATCTCGACCG
CCTTCACCGTGGCGCGGGGCCACGACCAGGTGGAAACCCAGGTCGGGCAGGGCAGGGTAC
GGATGGCCAGCCCGGTTGACGGTGGCTGGACCTACCTGCAGCAGGGCCAGCGCGCGGCCT
ACGGTGAACACAGTGGGGTGAGGCGATTGGGGGACGTTGCGGCCGACAGCGTCGGCGCCT
GGCGTCAGGGCGAGCTGCTGTTGGAACAGGCCCGCGTCGCTGACGCGGTGCAATGGGTGG
GGCGCTATCGCGCTGGCCCGACCTTCGTGCGTGGTGATCTATCGCAGCTGCCGGCGGTAA
GCGCGGCGTTGCGCATCGACCGCCCGGAACAGGCGCTGGATGCGCTGGCCGCGACGGCTG
GATTGCAGGTGACCCGGCTGCCGCTCGGCGTCGCCATCGTCCATCGGTAGATCCACGCCA
TTGCCCCGGTGCCGACCAACGGTCGGCACCCACCACTGCAACCAGCCACGCAACCGTCGG
CGCCCACCACTGCAACCGGGCGCGCAACCGTCGGCACCTGCTTCGACTGCAAATCCCCTT
GGGGTTGCCACGCTTTCATCCGTCTTACTCCGCGAACGTACCCGCCGCCGCCACGTACGT
CGCCGTGTCCGCCCGTGTTGCGGATGACGCCGCGTTCGCGGCACCGATTACCTGACAGGT
TCCCCCATGTTCGACTTCCATCGCCCGGGCCGCGTGCTGCGCCGGTCCCGCCTGTGCATC
GCGTTGCTCGCCGCCGGCCTGGCCAGTGCCGCGCCGTCCGTACTGGCGCAGAGCGCCAGC
AGCGACCACGCGGCCGTGCTGCGCTTCGATATTCCGGCGCAACCGCTGGATGACGCGCTG
CGCAGCTACATGCGCCAGTCCGGTGTGCAGGTGGTCTATCCCGCATCGCTGGCACGTGGC
GTAACTTCTCGCGCGGTCGGCGGCAGCCTGTCGGCCAACGAGGCGCTGCAGCAGCTGCTG
CAGGGCAGTGGCCTGGCAGTGCGCCGGGTCAGCGCCGATGCGGTCACCCTGGAAGCGGCA
ACGCCGTTGCAGGCCGACAGTGGTGTGATCGTCACCGACACGCTGAGTGTGGCCGGCGAC
CGCGTCGGGAGCGGCGCGACCAGTGATGAAGCACGCCTGCTCGACAGCTATCGCAGCGTG
GGTTCGACCACCACGCTCAATCGCACGCATCTGGAGCGTTTCCGCGGCACCTCCAACGGC
GACATCGTCAAGGGTGTGGCCGGTGTCACCGCCGGTGATCCGCGCGTGGGCAACGGCTTC
GACGTCAACATCCGCGGTATCCAGGGCCAGGGCCGCGTGCCGGTGATCATCGACGGTGGC
CAGTCCAGCATGGATACCTACCGTGGCTACGCCGGCCAGTCGCAGCGCACCTACCTCGAC
CCGGACCTGATCTCCAGCCTGACCATCACCAAGGGGCCGAGCCTGCAGGCCAACGCGTCC
GGTGGCATCGGCGGCGTGGTCGAGATGGAGACGTTGAAGATCGGTGACGTGCTGCGCGAG
GGCCGCGACGTCGGCGTGCGCGTGCGCGGCGGCCTGGCCAATGGCAGTGCCAACAGCCTG
CCGTCCTACAGTGCGGCACCGCGCACCGATCGCAGCGCCACCGGCAGCCAGTTCTTCAAC
GTGGCCGCCGCAGGGCACTGGGACCGCTTCGATCTGGTCGCCGCTTACGCCTACCGTGAC
AACGGCAACTACTTCTCCGGCCGCCATGGCTACGACGACTTCCCGCAGGATCGGCGCACG
CTGGCGCCGCTGAATCCGCCGCGCACCGAGGTTTTCAATACCTCTTCGCGCTCGAAGTCG
GCGCTGCTCAAGGGAACCTGGCGCATCGACGACACGCAGACGCTGGAAGCCGGCTATCGC
CGCTATGAAGGCACTGCCGGCGAGATCATGGCCTCGCAGATCATCCGCGTGGATCGTGAC
CGCATTCCACAGTGGGATCCGGGCCACGTCGACATGGACAGCTACAGCCTGCGCTACCGC
TTCAATCCGGACAGCGAGCTGATCGACCTGCGCGTCAACGCCGCGTACACCGACACCGAC
AGCGTGATGTACAACAGCCTGACCGGCATCACCCCGTGGTACTTCGACCGCCGCACCGAG
TGGTATGACGCGCCCAGCTTCAGCGGTGACCCCGGCTACAAGGATGCCTACCGCAATCCG
CTGCGGCACAAACGCTTCGGCCTGGATGCCAGTAATACCTCCAGGTTCGACACCCGCGCC
GGTGCGTTCACCCTCGACTACGGACTGTCCTACAGCGACGAAGACATCGCGCCGGGCAGT
TCGGGGCCGGTCATGCACGATGACCTGGTCAACAACCGTTTCCTGCGCAACGCCGAGCGC
AAGGAGTACAGCGCCGTGGCCTCGCTGAAGTGGCAGCCCGATGAGCATTGGGAACTGCTG
GCCGGCGGCCGCTGGAACCGCGTGGATGTACATGACCGCAACCGCCTGGCCACGCCCGAT
GCCTATGAAGTGCAGGGACAGTACCGCTACACCGAACTGCTCAATGGCAACCCGGCGCTG
CCGTCGTGGCGGGCCAAGCGCATCGCGCTGCTGAACTGGTACCCGGATGCCAACGGCAAC
TTCACCCGGGAATCGCTGCTGGCCTCGCCGTACAAGAAGGGTACGGTGGCCGACATCGGT
GGCTGGAACTTCTACGACGCTGGCAAGGCGCAGGATCTGGAAGTGCCGGTCAGCTGGAGC
TGGTCGCAGCCGATCCGCCGCCGCGACAGCGCGTTCTCGCCGACCGCCAGCGTGGCCTAT
CGCTTCAGCGAAGACACCATGGTCTACGTGAAGTACGCCGAAGGCACCAAGCTGCCGAGC
CTGTTCGAGACCACGCTGGGCCTGTTCACCGCCGCCAAGCCGGTGGGCGAGCTTAAGCCG
GAGCGCGCGCGCAGCTGGGAAATCGGCGCCAGCACCCTCCGCTACGACCTGTTCACTGCC
GGCGACCGCCTGGCGCTGAAGCTGGCGTATTTCGATACCCGTATCGACGACCTGATCACC
CGTGACTACCGCACGCTGTCGGCGGGCCTGATCCGCAACGTCGACCAGTTCAAGGTCTCG
GGCATGGAGTTCCAGTCCAGCTATGACAGCGGCAAGGTATTTGCCGATCTGTCCGCGCAC
TACTACTTCAAGGCCAAGACCTGCGCGCCGGACATCGCCGCCGAGCGCCGTGCCTATGGG
GCGCAGCGCAGGAACGGCGAGCTGGCCAACACGCCCGACTGCGTGGACGGCGGCTTCGAG
GGCTCGTACACCAATACCCAGAACCCACCGCGCTACATGGTCAACCTGACCCTGGGCTCG
CGCCTGTTCGACGAGCGCCTGACCTTCGGCACCCGCGTGGTCCACAACGCTGGCCCGATC
AGCAAGCTGGACAAGGACTGGAACGTGGGCCTGTCGGCGATCCAGCAGTTGTACCGGCCG
ACCACGCTGGTCGACCTGTTCGCCAGCTGGAGCTTCAACGACCAGCTCTCGGTGGAAGCC
GGCGTGGACAACCTGACCGATCGTTACTACCTGGACCCGCTGGCCTTGGGCGTGATGCCG
GCACCGGGCCGTACGGCCCGGCTGGCGTTGACCTGGAAGTACTGATCGGTCGCGGATGAG
CGCTGGGGTCGGATCCCTTTCCTCCGGAAAGGATGAGCGGCGGGGTCGGATCCCTTTCCT
CCGGAAAGGGCTCTGACCCCACCAGCGGGGGATACCCCGCTTACAGCCCCGTCGCCGCCT
TCACCGCGTCCTCGTGCAGCGACTCGTTCAGCTCATCCACCACGGTGGTCCATGCCGCAT
CGGCCTGCAGCGACTCGGACAGGAACTGGCGCTGCGCATCGTTCCAGTACGGCGCCTCGA
CCACTTCCACATCGGTGGCCAGCTGGTGCTCGCGGATGAAGCGGGCGATGCCCTCGGCGC
TGGCGTCCAGGCCCAGCTGCAGGAACAGGTTGGTCATGCGCGGTTCGGTGGTGATCATCG
TCGGTTCCTGCGGTAAGAAGGGATGCGCCATTATCGGCGCACATAGCCTTGGGGAAAGCC
CCGTGGCGAACGTCTACAGCAGGACGACCCCCTTGGCATCCCCCATGAACGCACACACCG
CCCCTGAAGACAGCCGCAGCCTGCGGCTCAAGGCCGCCACCCGCGACAGCCATGGCGCCC
TGGACAAGCGCATCATGGCCGGTGACATCTTCGCCGACCGCAGCAACTTCGCCCGGTTCC
TGCGCGTGCAGTACCGCTTCCATCGCAGCATCGATGCGCTGTATGCCAACCCTGCGCTGG
ACGCACTGCTGCCGGACCTGGGCGAGCGCCGCCGCCTGGCCCAGGTGGCGCGCGACCTGC
AGGATCTGGAGCAGACGCTGCCCGGGGCCGACATCGCGGCGTTGCCGTCCGATCTGGAAC
TGCCCGCCGCGTTGGGGTGGCTGTATGTGGCCGAAGGGTCCAACCTCGGCGGCACCATTC
TGTACAAGATGGCCGCCAGGCTCGGCCTGGATCGTGATTTCGGCGCCCGCCACCTGGCCG
CGCATCCGGATGGCGCGGCGCGCCACTGGCGCGAGTTCACCGCTGCGCTGGACGCGGTAC
CGCTGAGTGCCAGGCAGGAGCAGCAGGTGATCGATGCGGCCGACGCCGCGTTCCGCAGCG
TGCACGGCCACGTCGAAGTGGAATTCGCCTGATGCCTGGTGCCCGCCTGCGGATGCAGCG
CTGATGCGTTGGCTCTGGTTCGCGCTGGGGTGGTTGATGGTCGTCCTCGGGGTGATCGGC
GCGTTGCTGCCGGTGATGCCGACCACCATCTTCCTGATCCTCGCCGTGGGCTGCTTCGCA
CGCAGCTCGCCGAAGTTCGAGCAGCGCCTGCTGGCGCATCCGCGCTACGGCCAGTCACTG
CGGCTGTGGCGTGAGCAGGGTGCGGTGTCGCGCAAGGGCAAGGCGTTCGCCAGTGCCGGC
ATGGCCGTGGGTTTTGCGCTGTTCTGCTGGGGAGCGCACCCGTCGTGGCGCCTGCTGCTG
GGCGTGGGCCTGTTCTTCGCGGTCAGCGCCGGCTACGTGCTCAGCCGACCCGCGCCGCGG
CTGCAGCCCCATCCGGTCGTGGAAGTGGACGACGCCAATGATCCGCGTGCGACCCGCCGT
CGCGCAGCGACCCCTGATGCTGATGGAAACCGAGACGATGCTGCCTGCTGACCTGGCCCC
TGTGGCCGCCCCCGCATTGACTCCGTGGGGCATGTACCTGGCCGCCGACGTGGTGGTGAA
GGCCGTGATGATCGCGCTGGCACTGGCGTCGCTGGCCACCTGGACCGTGCTGCTGGCCAA
GGGCTGGGAGCTGGCGCGGCAGGCCCGGCAGCTGCGTGCGGCACGCGCGCTGTTGCTGCA
GTCCGCACAGCTGCCGACGCAGAGCGAGGAAGCGACCCTGCAACAGGGCGCCGCACTGAC
GATGCTGGATGCTGCACGCACCGAACTGCGCCTGTCGCAGGAGCTGGACAGCCACGACGG
CATCAAGGAGCGCGTCGCCTCGCGCCTGGAGCGCATCGAGCTGGAAACCGCGCGCGTGCA
GCGGCGCGGTATCGGCGCGCTCGCCAGCATCGGCGCGGTGGCGCCGTTCGTCGGCCTGTT
CGGTACGGTGTGGGGCATCATGAACAGTTTCATCGGCATCGCCCACAGCAACACCACCAG
CCTGGCGGTGGTTGCGCCCGGCATCGCCGAGGCCCTGTTGGCGACAGCGCTCGGCCTGGT
CGCGGCGATTCCCGCGGTGCTGGTCTACAACCATTTCAGCCGCGTGCTGGCCGGCCTGCG
GGGGCTGCTCGGCGATCTGTCGGCCGCCGTGCAGCAGCTGGTGTCGCGCGATCTTGATCG
TGCCGTCCCGCGTGCCGCTGCGGCGCCGCTGCGCGCGGTGCACTGAGGCGCGACGATGGC
GATCAGGACCGCGTCCGACCGCGACGATGCCCCCGAAGAAGCGCACGAGATCAATGTCAC
GCCCTTCATCGACGTGATGCTGGTGCTGTTGATCATCTTCATGGTGGCCGCACCGCTGGC
GACCGTGTCGGTGCCGGTGCAGCTGCCGGCCAGCAGCGCCAGTGACACGCCGCCCGAACA
GGCGCCGGTGTATGTGACTGTGCAGGCCGATCTGTCGCTTCGCGTTGGCGAACAGGCCGT
AGCGCGCGACGGGCTGGCGGCTGCATTGCAGGCGGCCACTCACAGTGACACCGCGCAGCG
TATCTTCCTTCGCGCCGATACCCACGTGCCCTACGGCGAACTGATGGCCACGCTGGATGC
ATTGCGTGCGGCCGGTTACCTGAAGGTGGCACTGGTCGGCCTGGAGCAGCGCACGCAATG
AGCGGACTGCGGCGCTGGGCGACCAGCCTGGCGATCGTACTGCTGGTGCACGCGCTGTTG
ATCGGCGCGGCCTGCTGGTGGGTGGCGCGCGCACCGGTGCAGGCTGCAACGGCTCCCCCG
GCAGCGCTGACGCTGGAGCTGGCGCCGATGGCGCAGGCACCGCCGGCGCCGCCGCGCGAG
GTCGCCACCGGGCCGCTGCAGCAGCAACAGCAGCGGCAGCAGGCGCCAGCGCCAGCCGTG
CGTGAGCAACCCAAGGCACCCGTGCAGCCGCAGGGTGAGCTGCCTCCGCCAGAAGCGCCG
GAACCAGCGCCCGCGCCGGACAGCGCCGATGCCAACGTCGCGCAGACCAGCGCACCGCCG
CAGGTGGCCGCCGACGCTGCCGCACGCTACACCGCGCCGCAGACCACGGCGGGTGAGCGC
AGTCGTGCCGAGGCGACCTGGGAAGGGCGCCTGCTCGGGCACCTGCAGAAGCACCGGCGC
TATCCACGCCAGGCCGAGCGGCTGCGCCAGCAGGGCGTGGTCTACGTGCGCTTTGCCGTG
GCCCGCGACGGTGTGGTTTCGGCGGTGGTGCTGGGCCGCAGCAGCGGCTTCGCGTTGCTC
GACCAGGAGACGCTGGACACCGTGCAGCGGGCCAGCCCGCTGCCGGCGCCGCCGGCCGAA
ATGGCCGGCGACCCGGTGGAAGTGATGGTGCCGGTGTCGTTCTTCCTGCGTGGGCGGTGA
TTGACGGTGGGGTCGGATCCCTTTCCGCAGGAAAGGGCTCTGACCCCATCGAGGCCGTCA
TCCACGCATGGCGCGGATCTACAACAGCGGCACCAGCAGCAGCGCCACGATGTTGATGAT
CTTGATCAGCGGATTGATCGCCGGGCCGGCAGTGTCCTTGTACGGATCGCCGACGGTGTC
GCCGGTCACTGCCGCCTTGTGTGCCTCGCTGCCCTTGCCGCCGAAGTGGCCATCCTCGAT
GTACTTCTTGGCGTTGTCCCAGGCACCGCCGCCGGTGGTCATCGAAATGGCCACGAACAG
GCCGGTCACGATGGTGCCGATCAGCAGGCCGCCCAGCGCGCGTGGCCCCAGCAGCAAGCC
GACCACCACCGGCACCGCCACCGGCAGCAATGACGGCACGATCATTTCGCGGATCGCCGA
GCGGGTCAGCATGTCCACCGCCTTGTCGTACTGGGGCTTGCCGGTGCCCTGCATGATGCC
GGGGATCTCGCGGAACTGGCGGCGCACTTCCTCCACCACCGCACCGGCGGCGCGGCCGAC
CGCTTCCATCGCCATCGCACCGAACAGGTAGGGAATCAGGCCGCCGATCAGCAGGCCGAT
GATCACCGTGTGGTCGCTGAGATCGAAGCGGAACTCCTGGCCGGGATTGGCCGCCTGCAG
GTTGTGGGTGTAGTCGGCGAACAGCACCAGTGCGGCCAGCGCCGCCGATCCGATCGCATA
GCCCTTGGTCACTGCCTTGGTGGTGTTGCCCACTGCATCCAGCGGATCGGTGATGTCGCG
GATCTCCGAGGGCAGCTCGGCCATTTCGGCGATGCCACCGGCGTTGTCGGTGATCGGGCC
GTAGGCATCGAGGGCGACAATCATGCCGGCCATCGACAGCATCGCGGTAGCGGCGATGGC
GATGCCGTACAGGCCGCCCAGCGCGAAGGCTCCCCAGATCGCCGCACACACCGCCACCAC
TGGCAGCGCGGTGGACTTCATCGAAATGCCTAGGCCGGCGATGATGTTGGTGCCATGGCC
GGTGGTCGAGGCCTGCGCCACGTGCTGCACCGGCTTGTACTGGGTGCCGGTGTAGTACTC
GGTGATCCACACGATCAGCCCGGTCAGCACCAACCCGATCAACGCGCAGCCATACAGCGC
CATCGGCCCATGCACGTTGTCGGACATCAGCCCGGTGGTGATCGGATAGAACGCAATCGC
CGCCAGCACGCCGGAGACGATCACGCCCTTGTACAGCGCACCCATGATCGAGCCGCCCGG
CTTCACCTTGACGAACAGCGCACCGATGATCGAGGCGATGATCGATACGCCGCCCAGCAC
CAGCGGGTAGAGCACCGCGTTGGCGCCGGCCTCGGCCAGCATCAGGCTGCCCAGCAGCAT
GGTGGCGATCACGGTCACCGCGTAGGTCTCGAACAGGTCGGCGGCCATGCCGGCGCAGTC
ACCGACGTTGTCACCGACGTTGTCGGCGATCACCGCCGGGTTGCGCGGATCATCTTCGGG
AATACCGGCTTCGACCTTGCCGACCAGGTCGGCGCCGACGTCGGCTCCTTTGGTGAAGAT
GCCGCCGCCCAACCGCGCGAAGATCGAGATCAGCGACGAACCGAACGCCAGCCCGACCAG
CGCGTGCAGCGCCTGCTCCATCGGCAGGCCAATGCGCAGCAGCAGTGCGTAGTAGCCTGC
CACGCCCAGCAGGCCCAGCCCGACCACCAGCATGCCGGTGATCGCGCCGCCGCGGAAGGC
GACGTCCATCGCCGCGCTGATGCCCTGGCGCGCCGCCTCCGCGGTGCGCACGTTGGCGCG
CACCGACACGTTCATGCCGATGTAGCCGGCGGCGCCGGACAGCACCGCACCGACCGCGAA
ACCAATCGCGGTGTACCAGCTGAGGAACACCCCGACCAGCACGAACAGCACCACGCCGGC
GATGCCGATGGTCAGGTACTGACGGTTGAGGTAGGCGCGCGCACCTTCCTGGATCGCGGT
GGCGATCGCAACCATGCGCTCATTGCCGGTGGGTTGGCGCAGGATCCAGCGCGCCGAGAC
GATTCCGAACAGGATCGCGAGAATGGCGCAGCCCAGCGCCAGTGACAGCCCGTGACGTTC
CAGCATTAGACCCCTCCGCAGAATGGATGTAGGCATCCAGTGGCGATGAACGGCACCACG
AGGGGGACGACGGGCTGCAGCCTGGAACCAACCCGTACCGACCTTGGTGGTCGTCCGACG
TATGGCGGTGTTCAGCATTCCCTGGTGCCTGCAGTATGCGTGCCGCTCTTTGTAGAGTCG
AGCCATGCTCGACTGGCCCGTGGGAGCCGCGCCGCATGACCCGTGGGCGCCCTGCCAATG
AGCGCGTCGACATGCGCGCGGACCCGCCGCCAGGCAAGGGCATGATTTGCGAGCCACCGG
CCTTTGCACCCCGTTAAGCCAGCCTCTGCAAGCCTGCGCGGAGTCCCGATGGAGATCCCC
CATGCGCCTGTCCCTGTTGATGCTCGCCGCCCTGGCCCCGGCCGTGCCGGCACTCGCTGC
GGAAACCCCGGAGCTGCAGCGTGCCGTGGGCGCACCCCAGACGGTGGGCGCGGTGCATAC
GCTGCGGCAGATTCCCGAGGCCTGCGCACGCCTGGAAGGTGCGTTCACCGGCGATGCCGC
CGCCCCGTACCGCTTCTCCGCCGTGCGTACCAGCGAGCAGTGCCAGCCACGTGCGCGCTT
CGTCGACTACACCAAGGCACAGCCGAGTGCCGACAAGGGCTGGAAGCTCAACGATGTGAT
CCGCGTGCCCAACGCGGCATGCCCGGCGCAGCAGGCGGTGGTGCGGGTGTGGCGCCTGCC
GTCGAGCAACAAGGTCGAGCTGGATGGGCAGGGCCAGTCGCGCATCTATCTGGAAGAGGC
CAAGAAGCAGGCGGCAGCCGGCCAGATTCCGCAGGTGACGATGTTCGCCGCGCAGCTGCA
GATGGAAGGAAAGGCCTGCAATTGAGATGATGCGTGCGCTGCGCCCACGCAGTCGTCCAC
GGGTGGTAGTGCCGGCCGCTGGCCGGCATCCGGCTGATCTCACTCCGCCAGCGTCGCCCC
GCGCGCCACCAGCAGCTCGCGCAACGCCCTGCGATGGCAATGCGCTTCGTCCTCGCAGTA
GCAGCCCACGCTGAGGTCGCTGTGCTGCGACATCGCGGCCAGCAGGTCCAGCGCGTGCGC
GGCATCGGGCGCTTTCATCTCGGCCTTGTAGTGGCGGAAGAACGCAGTCCAGTCGGCGGC
GGTCTTCGCCTCATGGGCCTGTTTCACCAGCTCCGCGCTGGGTGACAGAGTCGGGAACCA
GACGTCGTACCAGTCCCGTTTCGCGAATTCGCTGCGGGGCACGCCGCGTGGTGGTCGCCG
CACGGTGCCGATGCGCAGACCCTCACCGGGTTGGCGCGGGCTGCCGAGACGAACAACACG
CAGTGCCATGATGACCTCCAGGCGGGGCGTCCATCATCCTGCGATGCACGTGCGCCAGGC
GTGAACCGCTGGGGAAACGAAAAGGCCCGGGCGCCTGCGCACCCGGGCCTTTTCCCATGC
CGGCAGCGGTCAGTTGCCGCGGCAGTCCTTCAGCCACAACACCCGACCGATCTGGTCGTA
GCTGTCGACCACGCCGGTCAGCGTTACTTTCTCGCGCGGGCGCAGGGCCAGCGCATACGC
GGCCTGGTTGGCTGCGAACGAGCAGGAAATGGCCACACGCTCAAAATCGATGCTGCCATC
GCTGGGCAGGTCGAAGCTGGTGTTGTAGGTGCCGCCACTGCGCAGCACGGTGGTGATGCG
ACCGGTGATGGCGTAGGTCTTGCCCTTGTAGCGCGGCTCGACCGCGGCCGGGTTGTCCTT
GTTCTGGTTGCGCAGCTGGAAGCCGAAGCGGTCGGCGGCAATGGTCACCACCGAGGCCTG
CGGAGTGGCCTTGGCCGCCTGTTCGCCCGCCTTGCCTGGCTTGATCTGGTTGAGCAGCTT
GCACATTTCTTCGCGCACGCCGTCGGCCGGGGCGATGGCGCCCTTGTTGACCTTCACCAC
CATGCCGACGGTGCCCTGGCCGCCTTCGGAGGTGGCACTGATGATCATCGGAATCGGCTT
GTGGGCCATGGATTCCGGCTCTTCGATCAGCATCGAGCCGCCTTCCACGTCCTCGCTGAG
GACGTCCATGTTGGCGTTCTTGGCGATTACCCGCATCTGGCCGATGGCGCTGGCCACGGT
CAGGTCAGGATGGGTGACCGATGAAGTGAAGGTAGTGCCGACGAAGGGATTGCCCTTCTT
CTGGAAGTTGCTTTCGCAGGTCGCAGCGAAGGCCGGCGCGGCAGCACCGCACAGCAGCGC
GGCGATCAGGATCGGGTGCTTCATGGTTACAGTCCTTGTGAAATGGCAGCACGGGCCCGG
GCCTTGAGGGCCGGGCAGCGTCGAATCTTGCTTGCAGCGGCCCCTTTGCCCCGGGCCGGA
GCCCGATTGTGGGGCGCTTCGGCGGCCGCCGCAATGCGCCCTGTGCGCCGCACAGGACGC
AGGCACACTTCAGCCCTCGAAGGCCGGCAGCTTCTGCTTCACCGCCACGTTCTTCAGTGT
CACGTACTTCGGCAGGCCGTCGGTGCCATAGGGAAGCGGCGCTTCGCCCTTGATCAGCGG
CGACAGGTAGGCGCGCGCCTTGGCGGTGATGCCGAAGCCATCGCGGCGGATGAAGCCGGC
TGGCATCTTCTTCTCGTGGTTGGCGATCTTCGACAGCGGGGCCGCTTCGATCTTCCAGCG
ATAGGGCGCATCGCTGCTGCGCACGATCACCGGCATCACGCCGTTCTGGCCCTTCAGTGC
CAGCTGCACGGCGGCCTTGCCGACCGCCTGTGCCTGCTCCCAGTCGGTCCTGCTGGCCAG
GTGGCGGGCCGAGCGCTGCAGGTAGTCCGGCAGCGCCCAGTGCACCTTCAGGCCCAGCTG
GTCCTTGACCCGTGCAGCAAGGTGCGCGGCCACGCCGCCCAGCTGCGAGTGACCGAACGA
GTCCTTGCCGCCGCCTGCGTCGGCGACGAAGCGGCCATCGGCGGTCGCGATACCTTCCGA
CGCCACCACCACGCAGTAGCCGACGCGCTCGACCACGGCCTTCACCTTGGCCAGGAATGC
GGCCTCGTCGTAGGCGCGCTCGGGCAGCAGGATGATGTGCGGTGCTTCGTCATCACCGTT
GCCAGCCAGGCCGGCGGCCGCGACCAGCCAGCCGGCGTGGCGGCCCATCGCCTCGTAGAT
GAAGACGCGGGTGGAGGTCTCGGCCATCGCCGCAACGTCCAGCGCCGCCTCGCGCACCGA
GACGGCGGTGTACTTGGCCGCCGAGCCGAAGCCGGGGCAGGTGTCGGTCACCGCCAGATC
GTTGTCGATGGTCTTGGGCACGCCAATGCAGGTCAGGTCGTAGCCGGAGGCCTTGGCCAG
CTGCGAGACCTTCAGCGCGGTATCGGCCGAGTCGTTGCCGCCGTTGTAGAGGAACCAGCG
CACGTCGTGCGCGCGCAGCACCTCCAGCAGGCGGTCGTAGCGGGCGCGGTCGGCGTCCAG
CGATTTCAGCTTGACCCGGCACGAGCCGAAGGCACCGCCCGGGGTATGGGCCAGCGCGCG
GATGGCCGCGGCACTCTCCTTGCTGGTGTCGATCAGCTCCTCGCGCAGGGCGCCGAGGAT
GCCGTTGCGGGCGGCCAGGACCTTGATGCCCTTGGCCCGCGCCTGCTCGATCACCGCCGC
CGCCGTGGCGTTGATGACGGCGGTGACACCGCCGGACTGGGCATAAAGGAGAGTACCGTT
GCGCATGCTTCTACCTGCTCGGGGGAGGGGACATTGCAGGGACATTACCCGGATGCGGTA
AAGTGGCGCTATTGCGGTGCAGCGATACCGGACCGTCCGGGACGCGAACCTTCTTTGTTT
TCAACACGTTGGAGTCAGGTCAATGCGATTGGTTCTGTTGGGACCGCCCGGTTCGGGCAA
GGGGACACAGGCGACGCGCCTGAAGGAAAAGCTGGGCATCGCCCACATTTCGACCGGTGA
CATGCTGCGCGCGGAAATCGCCGCCGGCACCGAGCTGGGCAAGCAGGCCAAGACGGTGAT
GGATGCCGGCAACCTGGTGTCGGACGACATCCTGCTGGGCATGCTGGAGTCGCGCCTGAC
CCAGGCTGATGTCGCCAAGGGCTTCATCCTCGATGGCTACCCGCGCAACGTGGCCCAGGC
CAATGCGATGGACGGCCTGCTGGCCAAGATCGGCCAGCCGCTGGACGCCGTGGTGCAGCT
GGACGTGGCCACCGAGCTGCTGGTGGATCGCATCGCCGGTCGTGCCAAGGAGCAGGGCCG
CGCCGATGACAATCCGGAAGCGGTGCGCCAGCGCCTGCAGGTCTACAACGAGCAGACCGC
CCCGGTGGTCGATTTCTACGCCGGCCGTGGCACCCTGGCCCGCGTCGATGGCGTCGGTGA
GCTGGACGAGATCGAAGCCCGCATCCTGGCGGCGATCAAGGCCTGATCCGGCCGGGCCGG
CGCGAATTGCCGGCTCCCCGGGCGCAAAAAAACACAGGCCTGGTCCGCGAGGATCAGGCC
TGTGTCGTTTGACAGGCGCCAGCGAAGGGCTTGCTCAGGGCCCCGCAGCATGAGCTCCCT
TGGGGATGGCCTCTTGGGGAGTAGGACCGGTTCGGGTACTGCGGCTGGCAGTTCGAATTG
TGTCCGGGTTCACAGAACATCGCTATCGGGAATTCCCTGACAGCTGATTGGAGTTTTCTC
ACATCCCGTGTAGGGGTTGTCTTACCCGATAGCGGACATTGGCCCTATACAGCCGTCATC
GGTCACAATCCTCGGTCATGAGCAGCGTACATATCCTTGCAATTGCCGGCACCTTCATGG
GCGGCGTGGCCGCCCTGGCGCGGGAACTCGGGCATTCCGTCAGCGGCAGCGACCAGGCCA
TCTACCCGCCGATGTCGACCCAGCTCGAACAGCTGGGCATCACCCTGGACCAGGGCTACC
GTGCCGACAGCGTGCCGGCCGGCACCGACGAGGTGGTGATCGGCAACGCGCTGTCGCGCG
GCAATGCCGCCGTGGAAGCCGTGCTCGATGCCGGCCAGCGCTATATATCCGGTGCGCAGT
GGCTGTCCGAGCAGGTGCTGCCGGGCCGCGACACGCTGGCCGTGGCCGGTACCCATGGCA
AGACCACCACCACCACCATCCTCACCTGGCTGCTGGAAAGTGCAGGGCGCTCGCCCGGCT
TCCTGATCGGCGGCGTCGCCGAGGATTTCGGAGTCTCCGCGCGCCTGGGCCAGGGCCGCG
AGTTCGTGGTCGAAGCCGATGAGTACGACACGGCCTTCTTCGACAAGCGCAGCAAGTTCG
TGCACTACCGGCCGCTGGTGGCCATCCTCAACAATCTTGAATACGACCACGCCGACATCT
TCCCGGACGTGGCGTCGATCCAGCGCCAGTTCCATCACCTGGTGCGCACGGTGCCGGCGC
GTGGCCGCCTGATCGTCAACGGCGATGATCAGCACCTGGCCGAAGTGCTGGCGATGGGCT
GCTGGACCCCGGTCGAGCGGTTTGGTTTCGATCCGTCGCTGGAGTGGCATGCCGAGCTGC
TGGCCGCTGATGGCAGCGCGTTCCGCGTGCACCATCGTGGGCAGGCGCTGGGCGACGTGC
AGTGGTCGCTGCTGGGCCGCCACAACGTGCTCAACGGGCTGGCCGCGCTGGCCGCTGCGC
ATGCAGTGGGCGTGGCGCCGGCCACGGTGATCCCGGCGCTGGCGCGCTTCCGCAGCGTCA
AGCGCCGCATGGAAGTGATCGGCAGCCATGGCGGCATCACCGTCTACGACGATTTCGCCC
ATCACCCCACCGCGATCGCCACCACGCTGGAAGGCCTGCGTGCCAGGGTCGGCGATGCGC
GCATCGTGGTTGCGATGGAACCGCGCAGCAACTCGATGCGGTTGGGCGCACATGCGCAGG
CACTGGCACCGTCGCTGGCGCTGGCTGATGAAGTGGTGTTCCTGCATCGCCCGGAACTGG
CCTGGGATGCCGCTGCGGTGATCGCTGCGGTACGTGGTGACGCCCACGCGGTGCCGGATA
CCGACGCATTGCTGGCGCAGCTGCAGTCCAGCGTGCGTAGCGGCGACCACGTGGTGTTCA
TGTCCAACGGTGGCTTCGACGGCGCCCCGCGCCGCTTCCTCGCCGCGTTGCAGGCCCGAT
GAGCGTCGACAGCCCGCTGCCGCTGTTTCCGCTGCACACCACGCTGGTGCCGGGTGCGGC
GGTGGGCCTGCGTGTTTTCGAGCGCCGCTATCTGGACCTGGTCCGCGACAGCGGCCGCAG
TGGTGAGGGGTTCGGTGTCTGCCTGATCCTCGATGGCGAGGAAGTCGGCGCACCGGCGAC
GCCGGCGGCCTACGGTGTGCAGGTGCGCATCGAAGACTTCGATGTCGGTGCCGATGGCGT
GCTGCAGCTTCGCCTGCGCGGCACCCGCCGTTTCCATGTGGAGCGTACCCGCGTGCGCGA
CAACGGCCTGGTGGTGGCCGACGTGCGCTGGTGCGAGGAAGACCCGGACGACGAACTGCG
ACCACAGCACGCGCTGCTGGCCACGGTGCTGGGGCACATCATCGAACAGGCCGGCGAGGC
TTATGCGCCGGCCAACCCGGCGTTGCTGGACCAGGCCAGCTGGGTCGGCTGGCGGCTGGC
CGAGCTGTTGCCGCTGAGCGAGCAGCAGCGCCTGCAGCTGCTGCAGATGGACGACCCGCA
CCAGCGATTGCAGCAGTTGCTGGGCTGGATGCCGTAGCAGCCTGCCTTGGGTGGGTGTGC
ACCTTGGTGCACACGCTGGGGCATGCGTGGAATGCCATCCACGCACGGCGTGGATCTACT
GTAGAGCCGAGCCTATGCTCGGCTTGATGGTTCCCGCGAAGAGCAGCCGAGCATGGGCTC
GGCTCTACAGTGGGTGATCGCGCACCGGTGCCGGTCAGGGCGCCGTGGTCTTCAACCGCA
GCACCGGCAACCCGGTTTCGCTGTGCACATCCTCGCGCTGCGGCAGGTCCTGCACGGCGT
CCTTCACTGCGTTGAGCGCCGGGTCGACGCCACGCAGCGGGTGCCACATGCCGATCCACT
CGAAATGACGCTCGTAGCGCAGGGTCTGCGCACTGCCCAGCCATAGCGGCGTATTGCCCG
GTTGCAACTGCGCAGGGGCTGGCCACAGGCGCAGTACATAGCGCTCATCGCGGTGTGTAC
CCGGGCGCACCATCAACAGCGCTTCCACGCGCGTGTCCAGCGTGGCTGGCAGCACCGGCA
GTTCGTCGGCACCCGTGTTCTTGTCCAGCATCAGCAGCGCCTCCTGCCAGCCGGCCTGTT
CCTGCCGCTTCCAGCCGCGTGCTTCCAGCTGCGCCTGCAGCGGGGCCAGCGGGCCCGCCA
CCTGCACGTCCAGCGGCCAGCGCTGGTCGTCGTCGAACTCGTTGCGGCGCGCCGGCAGTG
TCGCCCAGTCGTGCTGCCACCAGGCCTGCATGTCCATCGCCTGCGCCGCCGGCAGGGTCG
GCTCGAAGCGTTCCAGCTTCACCGGAATGTGGCGCGGCGCGTACCACATCGCCGCCACGG
CGAAGACACCGTAGAACAGCCACGCCACCGGCTTCACCCAGAACGAGCGGTTGAAGCGGC
GGCGGTAGGCGATGCCCAGCACCAGCAGCCAGAACGTGCCGAACAGCATGCCGCCGATCA
CATCGCTCAGCCAGTGCGCGCCCAGGTACAGGCGCGAGAAGCCGATCAGGCTGACCACGA
TGCCCGACACCAGGTACGGCCAGACACGGGTGCGGCCAGGCATCTCGCGGGCGATCAGCA
CCGCGAAGAAGCCGAAGGTGATGGTGGCCATGGTCACCGACACCGACGGGAAGCCAAAGC
CACTGCTGGCATCGACCGGTCGCACCACATCCACCGTTGCGCCGAGCAGCATGGTCAACG
CCAGGCCGAAGGCAAGCGCGGCCAGCCAGTGCGCGGCTGCCATCCAGCGGCGGCGCCAGA
TCAGGTAGCCCATCGCTGCAGCGGTGGCCGGCAACAACACCTGCCAGGCGCCCAGCGATG
CCAGCGCGGCCATCGGGTAATCGGCCAGCGGATTGCGCAGCGCCAGCATGGCCTGGTGCA
CCAGCAGGTCGATCGCCAGCGGCTCGCCATGGGCGACCACCACGGTCAGCAGCGCGAACC
AGCCCCAGCCCAGCACCAGCAGCATCAGCGCCAGCATCGCCAGCGGCACCGACTCGCGGC
GCTTCGGGTCCAGCACACCGACGGTGTAGCGGCCCAGCGTCGGGTGTCGGTTGGACCAGT
CCAGCAGCCGCGCCAGCCAGTTGTCCATGCGCGCGGCCGACCAGCGGTAGCCGTACAGCA
CGATGGCCCAGACCAGGCCGAGGATCACTGCCAGCAGGCCGACCACCACCACCAGTCGCC
CTGCGACGGCGGCCACCGCGTCATAGGCCTCGCCGAGCACCCAGCCCGGTGCCAGGAACA
GCACCGCCCACGAAATGCTGGCGATGCCACTGGCCTGCATGTAGCGGCTGGCCGGCATTT
TCATCATGCCGGCGATGGCCGGCACGAACGGCCGGATCGCGCCCACGTAGCGTGCTACCA
GGATGCTCTTGAAGGCATTGCGGCGGAACAGGTTTTCGCCGCGGTCGAGCAGCTGCGGGT
AACGGCTGAAGGGCCACACGCCACGCAGGCGGTCACCCCAGCGGCGCCCGATCCAGTAAC
TGATGCCATCACCGGCGAATGCGCCCAGTGCGGCTGCCGCCACCGCATACGGCCCGGAGA
TCTGGCCCAGCCCGATGAACACGCCCACCGCGAACAGCAGCGGCAGGGCCGGCACGATGG
CGCCGAGAATGATCACCGCATCGCAGAAGGCGATGAGGAAGATAACGGCACCCGCCAGCA
CGGGGTGAGCGGCAATCCACGCGAGGGTGGCGTCGATCCATGAAGAGTCCATTGCCCGAT
TATAGGGGCGTGAAGGTGACTGGTTCCCAGCCGCTTGGTGACCGTTTGCAACGGGCGCCT
TCGCCTAGAATGCGCACATGCCGCATTCGTCAGACACGCCCTCGCACGCCCTGAAGGCCG
ACAGCTTCGGTCGCATCCTCCTTGTGGAAGGGCCGGCCGGCTCCTTTGTACGCCGTGATC
TGGGCGCCACACCACTGTGGTTGCGGCTGCCGGCCTGGTGGCTGGCCCGCCGTGAAGCAC
GCGCACTGCGCCACATCCACGGCATGGCCGATGTGCCGCAGCTGCTGGCGTGGGATGGAC
GTCATCTCGACCGCAGCTTCATGGCCGGCGACGCCATGTACCAGCGTCCGCCTCGCGGTG
ACCTGGCCTGGTTCCGCGCCGCGCGTCGTCTGCTGCAGCAGCTGCATCGCAATGGCGTGG
CCCACAACGATCTGGCCAAGGAAGCCAACTGGCTGGTCACCGACGATGGCCGCCCGGCGC
TGATCGACTTCCAGCTGGCGGTGATCGGCAACCCGCGCTCGCGCTGGATGCGCCTGCTGG
CCCGTGAGGACCTGCGCCACCTGCTCAAGCACAAGCGCATGTACTGCCGCGAGTCGCTCA
CCCCGGTGGAAAAGCGGGTGCTCAAGCGCACCTCCTGGGTGCGCGAGCTGTGGTTCGCCA
CCGGCAAGCCGGTCTACCGCTTCGTCACCCGCCGCATCCTGCATTGGGAAGACAACGAGG
GGCAGGGGCCGAAGCCGTGAGCCGTACGCAGGTGGTGACCGGCCCGCCGAGTGCAGGCAG
CATCCTGCGCCCACAGCTGGCTGGCGCCGACTTCGTGCACGCCTGCCAGGCGACGACCCG
TCGTGATGGGCGCTCGGCCTTGCAGGCCTATCGCGACATGGCGGCGACCATTCCCGGCTG
GTTCGATGGGCTGATGGCACTGCGCAATCGCGGCATGCGCCTGCTCGGCATGAAGCACCT
GGGCTCGTTGCGTGCGGTACAGGACATCGCGCAGCCGCGTCCGGGGCAACGGCTGGGCAT
CTTCACCCTGCAGTCGCTGGATGACGATGCCATCGTGCTGGAAGACGACGACCGCCACCT
GCGTGTGCAGCTGGCCCTGCAGTGGCAGGGCGATGTGCTGGAAGTGGCGACGGTGGTCCA
TACGCACAACGCGTTCGGGCGCGTGTACATGCTGCCGGTTGCACCCGTGCATCGGCTGAT
CGTGCCGCATCTGCTGAGGAAGCAGGTGCAGGCGTACCGGTAGATCCACGCCATGCGTGG
GTGCATTAAGCAATTCAATGGTCGCGTGCAAGTGCCAGATGATTGCCGTTGACGACCCCT
TCCATCTGTTCGCAGCGCTCGCCTAGAATCAGGAACGAGAGAGTCGCATGGAAGCAACGT
CGCGCCGTCCTGGCGCGGCTACGCATGCGGACGCGAGGGGAAAATTGTGAAGCGAGTTGC
TGCTTGGCAGTGCCGTGTTGCTACGGCACTGACGCTGTGCGTGGTCGCAGGTTCGGTCTC
GGCAGTCGAGCCCTACCAGGAATACCGCAAGCTCATTGAGTCCGCCCAGAACCTGACGGC
GCTGAAGGATGATCTTTTCGGCGAGAGCGTCAGCCTCTACAACGGCAAGACTGAGTTTGC
CGTCACCGACGTCAGCCTGCCAGGCAACAACGCCCTGCCGGTGCAGATGCGGCGCCGGTT
CAGTGTCGAGATGGACCTGGTCGGGAGTGGCAGCTTCAACGCCAGTCTCGATGGTGTGGG
CGGCTGGGAGGTCGACACGCCGTACATCACCGGCATGTTCCCCGGCGCGAGCGCCTGGCT
GAACAATCGTTGCAGTGGCGACATGGTGCCTCAGTGGCCCATTTCCTTCCGGCTCAACGA
AGTCTGGCAGGGCAACATGATCCATGTCCCGGGTGGTGGTGATCGCACCATGTTGGGGGC
CTGGAACAACACGCCGATGCCGACAGACGGCGTTGCACGCAAGTGGAGCACCTCGCATCG
CGATGCCATCGACTGTATTCCAATGAAGTCGGGTCTGGCTGGCGAGGGCTATCGGGTCAG
GACCACCTCGGGCGAGTCGTACTTCTTCGATACCGCGTTCACGCGCTTTGGCGGCACGCT
GGAGCGCTCGGGCGGCGAAGGAGACAGGACCAAGATCGCTCGCACGCGCATCTACCTCAT
GGCCAGCCGTGTAGAGGACCGGTCGGGCAACTGGGTACAGTACGAGTACAACGGCAACGG
TCACCCGACCCGGATCTGGTCCAGCGATGGCCGCGAGATCACGCTGGCCTACAGCGGCAC
GCTTCTGGTGTCGGTGACTGCCGCGGGCCGTACCTGGAACTATGGCTACGGTCAGGTCGA
AGGCCAGAACCGCCTCACCGCAGTTACCCAGCCCGATGGAAGCACTTGGTCCTACGCCTA
CTCCAGCGCGCTGCGCGCCTGGGAGAAGGTGAACTGGGACGGCAACAGCAACGAGACCTG
TCAGGAGCAGCCGCCGGAGCGTGACGGTACGCTGGTCATGACCATCAAGCATCCGTCCGG
TGCGATGGGTGAGTTCCAGTTTTCGAATGGTCGCCAGTACCGCAGTGGCGTCCATGCCAG
CGAGTGCATCCGCCGGATCGCACAGTCGGCGTACTACTACGAAATCGTCACCCCGTTTTT
CTACGACGTAGTCTCGCTGAGAGCCAAGAAGATCTGGGGACCGGGCCTGCCGAAGGTGCT
GCAGTGGAGCTATGACTATGGCAGCGGCTACGAGCCGCTCTGGGGCGGCGTGGGCGGTGC
AGCCATCTACCCCTGCACGACCTGCAAGAAGGAAAAGCAGGTCACGATCTCAAATCCCGA
CGGAACCCGCACGGCCTACCGCTATGGCTCGCAGTACGCGCTGAATGAAGGGCGGCTGCT
GGGTAGCAGCGTCATTGACGCGGCCGGGAATGTGGTCAAGAGCAGCACCTCGGTCTACAT
GACCGAAGACGAAGTGAAATCACAGCCATTCGCCCCGCTTCACGGGATGATCTACAGTGG
CGACGAGCCGAGCACAGCTCAGGTGCGGCCGGTCGTGGCCGAGGCCATCCAGCAGGATGG
CGTGACCTACCAGACCAGCATATTGTTGTTCGATGATCTGGCTCGCCCGTTGCGTGTCAA
TAGCGCCAGTCCTTTGGGCGGCCGCACCGATGCCACTCAGTATGCGGACGACCGAAGCAG
ATGGATTCTGGGCGCGATCGCGAAGGTCACCAACGAGAATACCGGCGTGGTGGTCGAGCA
GACGACGTTCGATGGCCTGATGCGGCCCACGGAAGTGCGTTCGTATGGGTTGTTGAAGCA
GGTACTGGGCTACAACCCTGACGGAACCGTGGCCATGGTGGATGACGGTCGTGGCAATCG
CACTACGCTTTCCGGCTGGAAGCGCGGCACGCCGCAGCAGATCCAGTTTGCCGACGGCGC
TGTGCAGTCGGCGGTGGTGGACGACAATGGCTGGGTCAGCAGCGTTACCGATGAGAACGG
TGCAACCACCCAGTACGGCTATGACGCAATGGGACGCATGGCCACCATCGACTGGCCGGC
GGGCGACAGTGTGGCTTGGGCACGTACGACACAGAGTTTCACCGCCATCAACGGCGACGA
GTACGGTATCGGAGCGGGTCATTGGCGGCAGACCGTCGCAACCGGAAACGCGCGGCGCAA
CGTCTATTTCGATGCCTTCTGGCGTCCGCTGCTGACTGAGGAATATGACGAGTCCTCGCG
TGGCGTGACCCAGCGCTACCAGAGGTTTGCCTACGACGAAGCGGGTCGGCAGGTGTTCGC
CTCGCACCCTGGCGAGTCTGCTGTGCTGAGTACAGGTACATGGACCGGCTACGACGCGCT
GGGGCGACAGACCTCGGTGTCCGTCGACAGCGAGGCCGGTCTGCTGACATCGCTGACCAG
TTATCTGGCGGGTGGCGGCTTGAAAGTGGTCGACCCCAAGGGCAATACGACGCTGACCAC
TTTCCAGGCGTTCGGTGCGCCGTCGACGGAATCCCCGGTGTCGATCATTCACCCGGCGGG
CGCGTTCACCGATATCGATCGCGACATCTTCGGCAAGCCGCGCTCGATCGTGCGCCGCAA
CCAGGACGGCAGCGCCCGGATTGCCCGCAATTATGTGTATGACGGTCATCAGCAGCTCTG
CAAGAGTGTGGAGCCGGAGACCGGCGCAACGCTGATGGGTTACGACGCAGCGGGCAATCT
TGCCTGGAGCGCAGCTGGCCTGGACCTTTCCAGCACCACGGCATGCGACGCTGATGCTGG
ACCGGTTGCGGCCCGCAGGATCGTTCGTGGCTACGATGCGCGCAATCGGCTGTCGACACT
TGCGTTCCCGGATGGGAATGGCAACCAGGGCTGGACGTATACAAGGGACGGCAAGCCGGC
CACGGTGACCACGGCAAACGATGCGGGGACGACGCAGGCGATCAACACCTATACCTACAA
CAAGCGTGGGTTGTTGACGGCCGAAACCTCCAGTGACAGTACCCTCGGCATCCAGTCGCT
GGGATATGCCTACAACGCCAATGGCGCACTTTCAGGCCTGACCTATCCGAGTGGGCGCTT
CGTTGACTATGCGCCCAACGCGCTGGGCCAGCCGACCAAGGCGGGAGGCTACGCCTCAGG
GGTGACTTACTACGCCAATGGGGGCATGAAGCAATTCACCTATGGCAATGGCATCGTGCA
CACGATGGCGCAGAACCAGCGCCAGTTGCCTACCCGGGTGGTCGACAGTGCCGGAGCGCT
GGACACGACCTATGAGTACGACGCCAATGGCAACGTCGCGCGTATCGTCGACAATCTGGA
CGGGCAGCGCACGCGCACCATGGCCTACGACGGACTGGATCGTCTGATTCAGGCCACCTC
GCCTTCGTTTGGCGGAGATGGCGTGTACCGCTACACCTACGATGCTGTGGACAACCTGCG
TTCGGCCGCGCTGACCGGTGTCAAGGATCACGTCTATTGGTACGACACCCATAACCGGCT
TACCAACGTACAGAACAGTGGAGGCGCCACCACTCTGGGCTTGAGCTACGACGCACAGGG
CAACCTCTCCAGCCGCAACGGCGTCGGCTACAGCTTCGACTTCGGCAATCGCCTGCGCAG
TGTGGCCAGCGCGGAGCGATACCGATACGACGCACATGGCCGGCGCATCCTGTCGGCGGG
CGCCAATGACGGTGCCACCATTCGATCGCTGTACGGCAACGACGGTGTGCTGCGCCGGCA
GGAAAATGCCCGGGAGGGCCGCAATACCGAGTACATCCACCTCAATGGCAGCCTGGTGGC
GCAGGCCATCCAGGTCGTCGCGCCGGTTACGCCGGTCCTGACCGCGCCCGCGTTCAGCAA
CAACGGTGCCTATGCACTGCAGTGGACGGCGGTGTCTTACGGCAGCCGTTATGAACTGCG
AGAGCAGGCAGCTGGCGGAGCTTGGGCCACGATCTACAACGGCGCCGAACGTAGCTGGAA
CACGTCCGCGAAGGCGGAAGGAACGTTTGGCTATGCTGTCCGCGCTTGCCAACAGGACAG
CTGCAGTGGCTGGTCGGCGACGGCCAGTGTCGTGGTGCAGCGTCCTCCTGCGGCAAAGGC
TGCTGTAAGCGCGCCCGCAACGGCATTCAATGGCAGCTACAGCATTACTTGGACGGAAGC
GGCGGGCGCGGCAACCTATCGCCTGCAGGAGCAGGTGGGAGCGGGCGCCTGGCAGACGGT
GCAGGAGAGCGCGGCGCGCAGTCTCGCGGTCTCCGGCAAGCCGGCCGGGACGTATGGGTA
CCGGGTCTTTGGCTGTAACCCAGCGGGCTGTGGTCCTGAATCAGATGTTGTCCGGACCCA
GGTGATCTATCCGCCTGCAGCGGCACCTTCGCTCAACGTGCCGGGGCAGAGTCTCGATGG
CAACTATACGATTGCGTGGAGCAGCGTCGACGGCGCATTGCGCTATGCACTGGAGGAGAG
CTTCAACAATGGTGCATGGGCACAGGTTGCCTCACTGGCCAGCACCAGTCAGGCATTCGG
TGGCAAGGGGACCGGCAACTATGCCTACCGCGTCCGGGCCGGCAACGATGCGGGGTGGGG
CGTGTACTCGGCGACGAGTGTTGTTTCAGTGATCCGGCCACCGGCACCGCCCAGCCTGAG
TGCGCCCGCAGGAACCTCGTCGGGCAGTGTCACGTTGAATTGGACGGGCGTTGCCATGGC
GGCCAGTTACCTGCTGGATGAGAGTGTCAATGGCGGAACCTGGACGGCGGTCCAGAACGA
CGGTTCGACCCAGTCGCAGCGCAATGGTCTGGTGTTCGGCAACTACGCCTATCGCGTAAG
GGCATGCAACATCTCTGGCTGCAGTGACTTCTCCAACACGGTGGTCGTCGCTTCCAATCC
GCCCCCGGGTACGCCGCAGTTCATTCATTCCATCAAGTCGCAATGGAAGGAAGGGCGCGC
CACCAAAATCTCCTGCGAGGTGAAGTGGACCAGCATGCCGGGTGCAACCAACTACGAGAT
GATGGCCTACGGCGGAAGGCTCGAGTATTCCGGTCCGGAGAGCTCAATCGAAGCTCAGGG
CGCGGTCTACTGCGCGGAAGTACAGATTGTGCGCGCCTGCAATGCCAGCGGTTGTTCAGC
CTGGTCCAACCCGTATCCGCAGAGCGTTGTGGATTACGGCGACCTGACCAACCCTCGGTG
ACCTGAAAATGAAGATCAAGAAAATTCTGGTTGGTGTCGCTGTTCTGTTGGGACTGTTGC
TGGGCACAGTGAGTGTTTCGGCGCAGGAGATCGTCCAGTATGTGCATACCGACGCGCTGG
GTTCCCCGGTTGCCATCTCTGATGCCAACGGCGCGATCGTCGAGCGCACCGTTTATGAGC
CCTATGGTGCGACCGTAGGTGATGCGAAGGGGGATCGCCCGGGATTCACCGGGCATGTGT
CGGACTCGGCGACGGATCTGACGTACATGCAGCAGCGGTACTACGATCCGTTGGTCGGGA
TATTCCTATCGACAGATCCGGTCGACGTGGGCTTGGACAACGGAGCCCTATTTAATCGAT
ACATGTATTCGGCACTGAACCCCTATACTTTCGTTGATCCAGATGGCCGCTGCACTGGCT
CTAGAATCACGAATAGTGACGGTACTTGTAAGAGTACCGGTGGGAACACGACGGCCACTG
GGCCGACATCATCTGACTCCGCGATTCCGAGGGCGCCATCCTCTGGCTCATCTCCGAGCG
TGGCATCTGGCGGAGAATCAAACTCCAACTGGCAAGAGATAAAGTCGCGTCTTGGCTTGT
CGGGAGATTTGACAAAGAATGGAAACATCTTTGACGTCGGTGCCCTTTTTCATGATATCG
CGATACCCGCAATGTACTCGCGGGGCGGCGGAGGGCTGGCCTCTGTTCCTGCTGCAATTC
CAATGCTTGCTCGATTCAATTTTGCGGTACGAGCAGAGCATGTATTTAGAAGCGCCGCAG
GGCATGTGAATCCCACTACGGTTGCTTCACAAATGAGATTTGTTGGTCTTTTCCAGCGTG
TCAGCTCAAACCCGGCGAACCTAAGGGTGGATGCGGTTGCCGCGCGGCTAATGACGCAAG
ATGCAGCCTCTGCCGGTGTCAGTACGTACACTCAGACGATGAGGGGAGGGGCGCAGGTTT
GGGTTCATGTGCGGAATGGTGAGATAGTCAACGCAGGCGTTAATGCCGCGGGAAAGGTAA
GATGATGATTGATTCTGATGAATTGACTGATGTGGCGAAAACTCTTGCCTGGTACAAGAG
TAATTTCTTCGAGGGCTGTGAAGAGAGCTTTGTTGCGGATTTTATGGTTTTTTGTTGGCA
GGCGGTTGATCCCGGTCGCGTTGCTTCGCTGGATTTAGATGATGAAACTGTAGATGCATG
CGCCGACATGCTCTCTGAGTTGAAGCTCTTTGTTGATGAGAGATGCGGGGAATGGGGGGC
GCCTGCTTTCTGGAGGCGCTATATCGATTGGGCGGACTACGCCGCAGATTTTCCGCTTGA
TGAGTGCAAGCGGTTTATGCGAGAGACTGTTGGTTATCTTGAGCCTTCATTTTTCGTATT
TACGACCACCGGCGGCACTGAGATGAGGTCCGAAGCAATGACGATTTTTGCCGAATACTC
GCAGTCCCGCAAGGCGCGGGCTGCCTATGTTCGATCGGTAATTGAAAGTCGGCTGACGAC
TGACTCCTTCTATCAGCGATCCCGTTGATTCTCTCTGTCGCGAGATGCGAGAAACTGCTG
CTGCGGTCGTCGTTCGGCTTTGTGGTCAGGGCAAAGCCGATATGTATGCTTCGCGCGGTC
GATGTCGCCGGGCATGGCCCGGTCCACAGAGCATCTCGGCGCTTAACGCTAACGCTTAAT
GCCTTACGGCGTCGCCGGCACCACCTGCTGGCCAATGAAGTTGCGCTTGGCGTCGAAGTC
GTACGCGATCTGCAGCTGGCCCACATCCGGGCAGGCGTGGCAGTCGCGCAGCGGCGTGCG
GTACAGCAGGCGGACGCCACCGTTCTCCAGCGGCGTGGCCCCGGCCGACTGCGCCGGTGC
GAACGGCGTGGCCTGCGGGTGGTCCTTCAGCAGGGCCTGCACGGCGGGGTCGGCACGCAG
GGTGTCGTCCAGCTGCACGGCATCCACATCGATGCGCTTGCCGGTGGCGTCGACCAGGCG
GGTGCCCTCGTTGGTGTTGGCGCGGAACGGATACTCGACCGTCGCAATGCCCAGGCCTTC
GTTCTCGTGCCAGGCCGTCACGTAGGCCAGCTCGCCCCCGGTGGACAGCTGTTCGGCGGC
GGTGATCGCATCGGCGCTGGCGCCGCCGGCGCGCATCGCATCGCGCAGGCAATCACGCGT
GGCGGCGTTCTCACCCTGGCGGCAGGCGTTGAGGTCGCCATCCCACACCACGGCCTCGCT
CCAGCGCAGCTTGCCGTCGGCGGCGGCCTTCTCTGCGCTGGGCGTGTCACCGGCAGGTGG
CTCCTTGCCCGGTTCCGGTGAACGGCCCTGGCAGGCGGTCAGCAGCGCAAGCCCCAGGGC
AGGCAGCAACAGGCGGGAACGGCGCATGGCGTGGACCTCGTGCGTTGTCTGGAGGCCCAA
GTATCGTCAAGGCCGGGTGAACTCCACGTCGGCGCGGCATACTAGCGGCTCATTGCATAC
GCTGGAGTGTGGGACGTGGGCAGTCTGCAGGGCAAAACGCTTTTCATCACCGGTGCCTCG
CGTGGCATCGGCCTGGCCATCGCACTGCGCGCTGCGCGCGACGGCGCCAACGTGGCCATT
GCGGCCAAGTCGTCGGTGCCGAATCCGAAGCTGCCGGGCACCATCCATACCGCGGCCGAA
GCGGTGACGGCGGCAGGCGGGCAGGGCCTGGCCCTGAAGTGCGACATCCGCGAGGAGGAG
CAGGTACACGCCGCAGTTGCGGCCACGGTCGATACCTTCGGTGGCATCGACATCCTGGTC
AACAATGCCAGCGCGATCTGGCTGCGTGGCACGCTGGATACGCCGATGAAGCGCTTCGAC
CTGATGCAGCAGGTCAATTCGCGCGGCAGCTTCCTGTGCGCGCAGGCCTGCCTGCCGTAC
CTGCTGCAGGCGCCGAACCCGCACATCCTCACTCTCGCGCCGCCGCCGAGCCTGGAACCG
AAGTGGTGGGGCGCGCATACCGGCTACACGCTGGCGAAGATGGGCATGAGCTTCGTCACG
CTCGGCCTGGCCGCGGAATTCGGCCCGCAGGGTGTGGCGGTGAACGCGCTGTGGCCGCGC
ACGGTGATCGCCACCGATGCGATCAACATGATTCCGGGCGTCGATGCGGCCGGCTGCCGC
ACGCCGCAGATCATGGCCGATGCTGCGCACGCGGTGCTGGTGCGCGAGGCGGCGGGTTTC
CACGGCCAGTTCCTGATCGACGATGACGTGCTGGCACAGGCGGGTATCACCGATCTGTCC
GGCTATGCGGTGGATCCATCGCGTCCGTTGTTGCCGGATCTGTTCCTGGAGTGATCGCGC
GTCGCCGGCAGAGGCCGAGGGCTGCGACCTTCGGCCTGCTGCGCTAGAATGCGCGGCTGT
AATCGTTTTCAACAAGGACGTGAACCCATGTCACGCACTCTTTCCGTCGCGGCGCTGGCC
GCTTCGCTGTCGATTGTCCTGGCTGCCTGCGGCGGCAAGGCACCCGCAACCACTGGCGAC
GCCGGCCCTTCCAGCACGCCCGACGCCAGCGCGGCGCCATCCGACGCACAGCAGCAGTTG
ACCGCCAAGCTCAACGCCTACATCGGCTGCTTCAACACGCTTGATTCGAAGACCCACGGC
AGCATCGAGTCCTATACGCGCTGGATCAAGGACGTCGACGCCGGCCCGAGCGGGCGCGAG
ACCCAGGTGTACGGTCCGTTCGAGATCAGCGATTACGACATGAAGCAGTGCGATGGCCCC
GTGACCGAGGCGATGGCTGCCAAGCCGGCGCTGGCTGAGCTCGATGCCGCTGCTGGCCAT
TACCAGCAGGCGCTGAAGGCACTGGTGCCGCTCAGCAAGGACGCGCACGACTATTACGAT
CGCCAGGACTACGAAGACGACCAGTTCGCCAAGGGAAAGCAGCTGCACGCGCCCTTGATG
GCCGCCTTCAAGGAGTTCGTGACTGCCAGCGAAACGTTCAACGCCGAGCTGGAGCGCCAG
AACGACGCCGCCCAGCGCGAGCAGCTCAAGGTATTGGAACAGGCCGAGGGACGCACGCGC
GAGTACTACCGTCTGGCAATGATGCTGGAAGCCAAGGCCATCATGGATCTGATGAGTGAG
GATGACTTCGATCAGGCCAAGGCGCGCGAGCGCCTGGATGCGTTCAACCGCATTTCCGAC
GAAGCGCATGCGAAGGTGGCTGATCAGGAGCCGGGCAAGCTGGACTGGAACAGCTTCGAG
CGTGAAGCCGAGAACTTCCGTCGCGAAGGCAAGGAGCGGCTGCAGCGCGTCAGCGAGAAA
AAGCCTTACAGCGATTTCGAACGACGCATGCTGGATTCGCCCTCGATGGCGCCGCGTGGC
TCCGCCAACAAGCTGATGCAGGAATACAACTCGCTGGTTTTCCAGAGCAACCGCCAGTAG
CGAAGCTCAACGTTATTTTTGTCGCGATCGAGCAGGATGATTGCGACATGACGCGCCCCG
CAGCCCCGAATGCCAGCACCTTCCCGAGGTGCTGGAGCGCGCGCCCCCGCCATGCATGAA
GATGCCTGCAGTTTTCACTGGTGCAAGGAACTGATTTGAACGCATCCACACGCCTGATTC
CCGTTCTCCTGCTTGGCGCGCTGGCCGGCTGCAACAACCCGGCGGGGCTGGCGGTCGCCG
ACCCCGGGCTGGGGAAGGTGAACGCCTACATCGAGTGTTACAACGGCGTCGAACAGCCCA
TCCGCGAGGGTTTCCAGACCTATACGGGCTGGATGAAGGATCCCGAGGCCGGCCCGACCG
GCAAGGAAGCGCAGCCGCGTTCACCCGGCAAGCTGTTGTCGCACCGGGTCGACTATTGCG
GCCAGCCGCTGACCGATGCGCTGGCAAAGACCCCTGCCACGCCGCTGGATGCACCAGCGC
GACAGTACCAGCGGGCATTCCAGGCACTGAACACCCTGATCGAGCGTGCCGATGGGTACT
TCACCCGCGAGGACTATCGTCGCGATGGTGGCGAAGGGATGCGCAGCCAGCATACCCCGC
TGATGCAGGCCTATGCTGATTTCTTCAAGGCCAGCGAAGCGATGGATGCTGCGCTGGAAA
AGAACGAGAACGATCGCCGCGCCGCCCAGCTGAAGCAGATCGAGGAAAGCGAAGGCCGCT
CGCTGGCCTATTACCACCTGCGCCTTGTCGGCGATGGCAAGCAGCTGGCGATGGCGTTCC
AGAGCGACGCACCGGACGTTGCGGCGTTGCGCGGCCAGCTGGCCGACTATCAGGCGCTGG
TGACGGAAATCCAGAACAGTGGTGTCGGCAAGGACGACCCGATGTGGGGTCATGTGCAGC
GTTCGGCCGACAAGCTGGTGCGTACCGCCGGTCGCGGTGTCGAGCGTCTGGAGCAGGGCA
AGCCGATCACCGCCGATGCGTTGGCCGCCGAGCGCAAGGCGTCGGGCAGCTGGCTCACCA
CCGATCCTGAGGGCGCGCAGTCGACGATCCTGGATGCCTACAACGACCTGGTGACCACCA
GCAACCGCATGCGTTGAGGAGGATCCACGCATGGCGTGGAGCTACCGAGGGTAGTGCCGG
GTCACGCCCGGCACGCACCCTGCGGGTTTGGTAGTGCCGGCCGCTGGCCGGCATGTGCCT
CAATGGCTGAATGCATCCGGTAGTTCACCCCCGCACTTGCGGCAATGCCGTGCATCCGGC
TCGTGGCCTTCCAGCCCGCAGTGCGGGCAGCCACGCGCATCGCGGCGCGCGGCCAGCTCG
GCTTCACGCATGGTGCTGGCCAGCTCCGCGGTGTAGATGCCGGTGGGCACGGCGATGATG
CTGTAGCCGATCAGGATCAGCACCGACGTGACGAAGCGGCCAAGCACGGTCTGCGGCACG
ATGTCGCCGAAGCCGACCGTGGCCATGGTCACCACCGCCCAGTACATGCTGGCCGGGATG
TTGGTGAAGCCGTGTTCGGGGCCCTCGATCACGTACATCAGCGCGCCGGCGATGATGGTG
ATGGTGATCACCGTGAACAGGAACACCAGCACCTTGCGCCTGCTGCGCCACAGCGACGTC
ATCAGCACGCCGCTTTCCTCGATGTAGCGGGTCAGCTTGAGGATGCGGAACACGCGCAGG
ATGCGCAGCGCGCGTACCACCAGCAGGCTCTGCGCGCCAGGAATGAACATCGACAGGTAG
GCGGGCAGGATCGACAGCAGGTCGATGATGCCCCAGATGCTCACCGCGTAACGCAGCGGA
CGCTTGACCACGGCCAGCCGCAGCAGGTACTCGGCGGTGAAGATGATCGTGAAGGCCCAT
TCCAGGATGTACAGGCCGGTGGACCATTCGGCATGCAGGTGCTGCACGCTGTCGATCATC
ACCACCAGGATGCTGGCGACGATCGCCACGACCAGGATCAGGTCGAAATTGCGCGAGGGC
CGCGAGTCGTGGCGGTAGATGATGTCGAACCACCGGCGGCGCCAGCCGGTCTCGGTGGCG
GGGTTCAGCTGGGGGGCAGAAAACGGTCGCATGGGCGCATTGTGCCGCAGGGGTTCCGGC
GCGAGAATGGGGATTCCTGAACCCTGCCGACTGCCATGACCGCCGCTACCGATCCGCTGA
TCTCCCTTTCGCACTATTACCTGCCGGTCTACAAGCCCCGTCAGGTGGTACTTGAGCGAG
GCCAGGGCGCCCGCGTGTGGGACAGCCAGGGCCGTGAGTTCATCGACCTGGCCGCCGGCA
TCGCCGTGTGCGGGCTGGGCCACAACGATCCGGACCTGGTGGCCGCACTGGTCGAGCAGG
CCGGCAAGCTCTGGCACACCAGCAACGTGTTCTACAGCGCACCGCCGCTGCACCTGGCCG
AGGAGCTGGTGAAGGCCAGCCGCTTCGCCGAGCGCGTGTTCCTGTGCAACTCCGGCGCCG
AAGCCAACGAAGTGGCGATCAAGATGGTCCGCAAGTGGGCCTCCAGCCAGGGCCGCCCGG
CCGACAAGCGGGTGATCATCACCTTCCGTGGCAGTTTCCACGGCCGCACCCTGGGCGCGG
TGACCGCCACTGCCCAGCCGAAGTACCAGGAAGGCTACGAGCCGCTGCCCGGCGGCTTCC
GCTACATTGATTTCAACGATGAAGTACAGCTGGAAACCGCGATGGCCGCCGGCGACGTGG
CGGCGGTGATGCTGGAGCCGATCCAGGGCGAGGGCGGCGTGATGCCGGCCAAGTCCGGTT
TCCTCAAGCGCGTGCGCGAACTGTGCGACCAGCACAACGCACTGCTGGTGCTGGACGAGA
TCCAGGCCGGCATGGGCCGCACCGGCACGCTGTTCGCGCACTGGCAGGACGACGTGGTGC
CGGACATGGTTACCCTGGCCAAGGCACTCGGTGGCGGCTTCCCGATCGGCGCGATGCTGG
CCGGCCCGAAGGTGGCCGAGACCATGCAGTTCGGCGCGCACGGCACCACCTTCGGTGGCA
ACCCGCTGGCTGCTGCGGTGGCCCGCGTGGCGCTGCGCAAGCTGGCCTCGGCGGAGATCG
CCGCCAACGTCAGCCGCCAGTCCAAGGCGCTGCGCGATGGCTTCGCCCGCATCAACGACG
AGTTCGGTGTGTTCAGCGACGTGCGTGGTCGTGGCCTGATGCTGGGCGCGGTGCTGAGCA
AGGACTTCGCCGGCCAGGCCGGTGCGATCCTCGACCACGCCGCCGAGCACGGCCTGCTGA
CCCTGCAGGCCGGCCCGGACGTGCTGCGCTTCGTGCCGTCGCTGAACATCACCGACGAAG
AAGTGGCCGAAGGCCTGAAGCGCCTGCGCGCGGCGATTGCCGCGTTCATCGCCGCGCGCT
GAGGCCATCGTGCCGGGGTCGGATCCCTCTCCTGCGGAGAGGGCTCTGACCCCGTTGCTG
AGGAATGCCCGTAGAGCCGAGCCCATGCTCGGTTCATCGCGATGCCAGGCCACAGCAGCC
GAGCATGGGCTCGGCTCTACAGTAGTTCACGCAATCCGGTAACGCTTCAACACCTTGCCC
AATCCCCGGCCATCGCGCACGGTTTCCGCGTGCAGGCCGGCAGCGCGCGCGCCACGCACA
TTGGCGAACAGGTCATCGACGAACAGCGTGCGCGAAGGTGCCACGCCCAGCGCTTCCAGC
GTGCGCAGAAACACCGCCGGCGCCGGTTTGCGCAGGCCGAAATCCGCACTGCAGAACACG
CGCGCCTGCAGGGCAGGAAACAGTTCCGGCAGCAGGGTGGGCAATGCCTGCTGCATCAGC
GCGCCGTTGTTGGTCAGCACCGCGATTGGCAGTTGCAGGGCCTGCAATCGTTGCAACACG
GCCGCCTGAGGATGGCTGGCGGCCCGTCGCGCCGCGGTCCATGCAGCCACATCGACAGTC
GTGCCCAGAAGCTCTCCCAGCTGCGCCAGATAGGCCGGGCCATCCAGCGTGCCATTGTCA
TGCGCTGCTTCCAGCCCGCTGTCGTACAGCGCGGCCTGTACGGCGTGCGTCGGAACCTGC
AGTGTCCGGGCCAGATGCAGCACGCGTTGCCCGCGCTGGTACTGCACCAGCACGCCATCC
ACATCCAGCAGCAACAGGTCGATCCGCATCGGCTGAGCATGCCATTGCGATGAGTGCGCG
GGAAACCCTGGAGCTGGCATGCGACAGACGGTCGCAGACGGCGCCGCAGGGGGCTGCCTA
GAATGGCGCTTGAATCCGCAGGAGATGCAATGATGAAGGCTTGGAGGGTGGCAGTGGGAC
TGGGTGCGCTGATGCTGGCGCCGTCGGCGATGGCGCGGGTGTGTGCGGTGAGCATCGACA
GCACCGACCAGATGAGCTTCAGCAGCCGCGAGATCAAGGTTGCCGCTGATTGCACCGCCG
TGGACCTGACCCTGCGCCATACTGGCAAGCTGGCGGTCACCGCGATGGGCCACAACTGGG
TGCTGACCCGCAGCGCTGATTACCAGCCGGTGGCGATGGCGGGCATGCGCATGACCCTGG
CTGACAGCTACCTGCCGAAGGCCGACAAGCGCGTGCTGGCGCACACCAAGGTGATCGGCG
GCGGCGAGACCACGCGCGTGCGTTTCTCTACCCAGGGCCTGCAGAAAGGTGGCGACTACA
CCTTCTTCTGTTCGTTCCCCGGCCACTTCGCGATGATGAAGGGCAAGTTCCTCTTCGGTT
AGAAAAAAAAGGGGACGGAGGGGATTAAGTCGTTTGTGCACAAACGACTTAATCCCCTCC
GTCCCCTTTTTGCGATCAGCCCTTGGTGGCCTTGAACGCCACGCGTGCAGCGGCGAGGGT
GGCCTCGATCACCGCATCGTCGTGCGCGCTGGACAGGAAACCGGCTTCGTACGCCGACGG
CGCCAGGAACACGCCCTGGTCCAGCATCGCATGGAAGAAGCGGTTGAACGCCGGGATGTC
ACAGGCAGTGGCCTGCGCATAGGTCTCCACCTTCTCGCTGGTGAAGAACAGCCCGAACAT
CGCGCCCACGCGGGTGGTGATCACGGCCACGCCGGCTTCGGCGGCGGCCGCTTCCAGGCC
GGCACACAGGCGCGCGGTGCGCTCGGCCAGGTCGGCGTGGAAGCCCGGTTGCTGGATCAG
TTCCAGCATCGCCAGGCCGGCGGCCATCGCCACCGGGTTGCCGCTCAGCGTACCTGCCTG
GTAGATCGGGCCGGCCGGGGCGATCTGCTGCATCAGCTCGCGGCGGCCGCCGTAGGCCCC
GACCGGCATGCCGCCGCCAATGATCTTGCCGAAGGTGGTCAGGTCCGGGGTGATGCCGTA
GTGCGCCTGTGCGCCGCCGAGGGCGACGCGGAAGCCGGTCATCACCTCGTCGAAGATCAG
CAGCGCGCCATGCTTCGTGCACAGTTCGCGCAGGTGCTGCAGGTAGCCCTCGCGCGGCGG
GATGCAGTTGGCGTTGCCGACCACCGGCTCGATGATCAGGCCGGCAATGTCGTCACCCTG
CTGCGCGAACAGCGCAGTGGCCGCTTCGAAATCGTTGTAGGGCAGGGTCAGGGTCAGTTC
GCTCAGCCCGGCCGGGACGCCCGGCGAGGTCGGCACGCCCAGGGTCAGCATGCCGCTGCC
GGCCTTGACCAGGAACGAGTCGCCATGGCCGTGATAGCAGCCTTCGAACTTCACGATGCG
GTTGCGGCCGGTCGCACCACGCGCCAGGCGGATCGCCGACAGCGTGGCCTCGGTGCCGGA
GTTGACCATGCGCACCATCTCGCACGACGGCACCAGGCGGGTGATGGTCTCGGCCATGGT
CACTTCGGCTGCGCACGGCGCGCCGAAGGACAGGCCGTTGTCGATCGCCTTCTTCACCGC
CTGGCGCACGGCCGGGTGGTTGTGGCCGACGATCATCGGGCCCCAGGAACCGACGTAGTC
GATGTAGCGGTTGCCGTCGACGTCGTACAGGTAGGCTCCGTCGGCGCGCTCGACGAAGAA
CGGTTCGCCACCGACCGATTTGAACGCGCGTACCGGCGAATTGACGCCGCCCGGCAGCAG
TTGCTGGGCGCGGGAGAACAGGGCGTGGGACTGGTCGTGGTTCATGGGGCTTTCCTGGGC
GTTACGCGAACTGGGCGAGGTAGGCGCGCTGGGTCGCGACCGGGTCTTCGGCGGCGAACA
CGCTGCTGACCACGGCGACCAGATCGGCGCCGGCGTCGATGATGGGACCGACATTGTCCG
GCGTCAGGCCGCCGATCGCCACCCGCGGCACGCCCAGTGCGGCGCTTTGCCGCAGCAGGC
CGGTATGCGCGCGGCTGCTGGTGACCTTGGTCGTGGTCGGGAAGAACGCGCCGAAGGCCA
CGTAGCTGGCGCCGGCGGCCACGGCCTTCTCTGCATTGGCAAGCTGGTCGTAGCAGGAGG
CGCCGATGATGGCCTCGGCACCGAGCAGGGCGCGTGCGCTGGGGATGTCACCGTCGGTGC
CGCCCAGGTGCACCCCCGCCGCGCCAACGGCTTTGGCCAGCGCCGGGTCGTCGTTGACGA
TCAGCGGCACGCCGTGTTCCGCGCACAGCGCCTGCAGGGCGGTGGCCTGCTCCCGCCGCA
GCGCGTCACTGGCGGTCTTGTTGCGGTACTGCAGCCAGGTGGCGCCAGCGGCCAGCAGCG
GCGCGGTACGGGCCAGCAGGCATGCGGTATCGGGCTCGTCCGGGGTGATCAGGTAGACGC
CGCGGGGCGCCGGGGAAGCAGAAGTCATCGATGGCTACCGGTGAGTGGACCGCGATGGGA
CAATGGCGGCCCGTGAATCCAGCCCTGATTATCCGATGAGCGATGCCACCCCCACCACCT
TGCGCACCTGGATGTGCGTGGTCTGCGGCTTCCTGTACAACGAAGCGGAGGGCCTGCCGG
AGGAGGGCATCGCGCCGGGGACGCGCTGGGAGGACATTCCGGAGACCTGGACCTGCCCGG
ACTGCGGGGTCACCAAGGCCGATTTCGAGATGGTCGAGGTCGATTGATGAGGGTAGGTGT
GGACCGTTGGTCCACACACCGACACCCTCAATGCAGCCGCGGCATCGGTCCGCCGAGGTC
GATCAGCTTCTCGCGCAGCCACTGCGCATCACTGGCTTCCGGGTTGCGCTTCAGGTACTG
CCCCAGATCGTGGCGGGCACCGGCCAGGTACTCCAGTTGCAGGTAGGCCAGGCCGCGGTC
ACGCAGCGCATCGTCCTGCTCCGGGGCGAGCTTCAGCAGGCGGTCGGCACTGCGCGCGGC
GCGGTCCCATTCGCCGGCCTCGGCATACACGCCGTGCAGGTTGCGCAGCATGCGCATCAG
GATCGCGCGCGCCGGCGCCGGGTCCAGAATCTGCGCCAGCACCTGGTCGTCGGGCATCTG
CCCGCCCAGGTGCGACTTGGCGCGTTCGCGCAGTTCGTCCACGTCCAGCGGGCGACCACC
ATTGAACGGGTCCATCACCAGCACGCCGTCGTCCACCGGCAGGCGCACCAGGAAGTGGCC
GGGGAAGGACACGCCGTCGAGCGGAATGCCCAGCCGCCGCGCGACTTCCATCTGCACCAG
CGCCAGCGAGATCGGGTTGCCCAGCCGGCGCTCGAATACCTGGTTGAGGTAGCTGTTGCG
CGGGTCGTAATACTCGTCGTGGTCGCCGCTGTAGCCCAGCTCGTCGAACAGGTGGCGGTT
GATCGCCGCCATCTTCAATGGACTGTTGTCGATGCTCTCCACTTCCGAGCGGAGGTGGTC
GACATGGCTCTGGATCAGCGCATCGTAGGTCGACGGCTGCAGATCGGGGTATTCATCGCG
CGCGATCAGCAGCGCGGTCGGCAACAGTGGCAGCGCCTCGTCTTCGAGGTCGGCCAGTGC
ATCCCAGTCGGGGAGTGTGATCCGGTCCTGCATGGCCACAGACTGGCGTCATTCGCAGGC
CGTTTCAAGCGGTGCCGCGTGAAAAATGCAGGGGTCAGATCCCTTTCGCACGCGAAGGGG
ATCTGACCCCTGCAGGGTTGCCGGCCAGCGGCCGGCACTACTGCGGGTGCCGGGCGCGGC
CCGGCCGTACCTTACTTTTCGATGCCCGGGCCGAATTTCAGCTCCGTGCCGTCCTTCAAC
TGCAGCTTCTCGGCCTGGCCGGCGTTGAGTTCCAGCACGTAGCGCGCCGGGCCACCGCTG
GGGTAGGGCGGGCACATGTCGCCAGCCGAGCACGGCGGTACGTCGCGCTGCTGGCTGACC
AGCCTGCGCTGGCTGTCGAAGTACAGGATGTCCAGCGCGATCCTGGTGTTCTTCATCCAG
TACGCCTGCATTTCTTCGCGGTCGTGGATGAACAGCATGCCGTGGTCGGCCGCCATCTGG
TCGCGGAACATCAGCCCGCGCGCGCGGGTTTCGTCATTGGTGGCCAGCTCCACCTGGTAG
CGGGCGCCATCCAGTTCGACCCAATGGCGGGCCGCGTCGGTGGCACAGCCGGCCAGGGCC
AGCAGCGGAAGCATCAGCAGCGAACGCAACAGCGACATCGTCAGGATCCTTCGGAAGGGT
CAGAGCACGACCGGCGGCTCGCCGCCGACGATCACCACGTCGGCGCGACGGCGCGCGAAC
AGGCCCACGCAGACCACGCCCGGCAGTTGGTTGAGCTCGCGCTCCAGCTTTTCCGGATCG
GTGATCTGCAGGTTGTGGATGTCCAGGATCTGGTTGCCATTGTCGGTGACCACGCCTTCG
CGCCAGGTCGGCTGGCCGCCGGTCATGTCGCGGATCTGGCGGGCGACCAGGCTGCGCGCC
ATCGGGATCACTTCCACCGGCAGCGGGAACCTGCCCAGCACCGGCACCTGCTTGCTCGGG
TCGACGATGCAGATGAAGCGCTCGCTGGCCTCGGCGATGATCTTCTCGCGGGTCAGTGCG
GCGCCGCCGCCCTTGATCAGGCACTTGTTCGGATCGCACTCATCGGCGCCGTCCACGTAC
AGCGACAGGTTGCCGCTGTGGTTCAGCTCGATCACTTCGATGCCGTGCTGCTTCAGGCGC
GCGGTGCTCTGCTCGGAGCTGGACACGGCGCCCTTGATGCGGTGCTGGATGCGGGCCAGG
GCATCGATGAAATAGGCCACGGTGGAACCGGTGCCGACACCGACGATCATGCCGTCTTCG
ACGTATTCGATGGCTTTCTCGGCGGCCAGGCGCTTGGCTTCGGACATGGGAGAACTCTCA
GGCAGGGAATCAGGATTTCTTTTCCAGCGACAGCAGCAGCTTCCACTGCGCGGCGGTCAC
CGGGAACACCGACAGGCGGTTGCCCTTGGCAACCAGCGGGAAGCCTTCGCCCAGTTCCTC
GGCGTGCAGCTTGATCTCGTCCAGCGCGATCACCTGCTTCAGCTTGCGGTCGAAGGCCAC
GTCCACCAGCATCCAGCGCGGGTTCTCGCGCGTGCTCCTGGGGTCGTAGTAGTCGGATTT
TGGATCGAACTGGGTGTCGTCCGGATAGGCGGTGCTGGCCACCGTGGCCAGGCCGACGAT
GCCCGGCACCTTGGTATTGGAGTGGTAGAACAGGATGCCGTCGCCCACCTGCATGCCATC
GCGCATGAAGTTGCGCGCCTGGTAGTTGCGCACCCCGTTCCAGGGTTCGACCTTGACCTT
GGCCAGGTCATCGATGGAGAAGGCGTCCGGTTCGGACTTCATCAGCCAGTAGCGCTTGCG
GGCGGTCATGCGTTCACGGGGGCAGCGGAGGGGAACAGGGTGCCGTCTTCGGTGCAGATC
GCATCCACCGGCACGTCCCACGACGCCACCGGCAAGGACTCGACCTGCTGCACCGCGAAC
GCAGCACCGACCAGCCAGGGCGGCGCCGGCCGGTCATGGCGGAAGGCGAAGCTGCGATCA
TACCAGCCGCCCCCCATGCCCAGCCGCCGGCACTGTGCGTCGAAGCCCACCAGCGGGGCC
ACCACCAGCGCCATCTGCGCCGGTTCCAGCGTATCGTCCAGCGCTACGTCCGGTTCGGGA
ATGCCGTAGCGGTTGCTGGTCAGCGCCTGTCCCGGCCGCCACGGCGCGAAGCGCAGCACG
TCGCCGGCCAGCACCGGCAGGCAGTAGGTGAGGCCTTCGGGCAGTTGCAGCTGCCAGCGG
TGCAGGGCGATTTCGCCATCCAGCGCCCAGTAGCCGGCCACGGCGCCTTCGCGTGGGGTG
AACGGCAGGGCGAGCAGGGCATCGGCAAGGGATTCGGCGGCAGCGATGCGCTCACCGGCG
GAAAGGTCGCGGCGGCGTTGCCGCAGGTCGTGGCGCAGGGCCTGGCGCGGGTCGGTCATG
GCAGCGTGCGGCAAGGATCAGCCGCCATTGTGCCGGAAAGAACAAGGGCGACGCCCGAAG
ACGCCGCCCTTGCTGGAATATTGCATTCTCCGCAATGTCGATGCATGCGAAACGACCTTG
AACCCGGGGGCTCAAGTGGGAACGCTGGAGAACCATCGGGCTTCCCGCTACAAGGCGGAC
CTGCACTCCCGGCGCTGTCGCGCTCCCGGTGTCGTTCTTAAGGGACAAGGCGAATGTTTG
CACATGCCGTCGAGTACCGCAGAGAACGCGTGGCCATTATAGCCAGCGTGCAGGATCTGG
ATAGGCCGTTCGTCGGCAACAGTCCGTGCCAATTCAGATATGCGAAAAAGGGGACGGAGG
GGATTAAGACGTTTCCGGCACGCATGGGGCGAATGCGCCTTAATCCCCTCCGTCCCCTTT
TTCTAGGGGGTGCCGTCGATCGCGCGGTCGAGGCGCCTGTTCAGGTCGGCCAGCGTCTGC
TGCAGGGCCACGGCCTGGCGGGCGTTCTCGTCGCGCAGCAGCTGCAGTTCGTGGGCCAGG
TTCAGTGCGGCCAGCACGGCGACGCGGTCGACGGCGGCCATGCGGTTGCTGCCGCGGATT
TCGCGCATGCGCGCATCGAGCAGGCGCGCGGCGGCCATCAGGCTGTCGCGTTCATCGCCG
CCGACACCCACCGTGTATTCACGATCGAGGATGCGGACACTGACCGGTTCGGCGCTCATG
TGTGCTGCTCCAGGGATTTGAGCCGGCTGATCATTGCTTCCACCCGCGAGCGTGCCTGCT
CGTTCTTGGCCAGCAGCGTGGAACGCTCGGCCACCAGCTGTTCCTGCTGGTGGCGCAGGC
TGCGGTTCTCCTCGGCCAGGCGCTGGTTGCGTTCGAGCAACGCTTCCACGCGGGCGGCGA
AGTCCTGCAGCTGGGCAAGGGGATCGGCGGGTTCCATGCGGGCACGATAGGCAAGCCGGG
CAAGGGCGGTCAAGCGTTGTCGCAGCAAGGCCTGGCGGCCGCAGAGAGGACGCCGCCGGG
TTGCTACACTACGGGGTCTCACGGGCGCGCGCGTGCGCGCCCCGGGTTTCCTTCTCCGAA
CGAGCCGCACGATGACCGAACTTCCCTCCGTCGACGACGTTACCCGCGCCAGCCAGGAAC
TGGGCCTGGGCGCTACCGCTGCCGAGCTGCACGGTGCGCTGTGTGGCTGGCTGGCCGCCG
GTGGCGCCCCCGGCAACGACTGGCCGGCACGGGTGCTGGCCGACGACAACCTGCCGCCGG
TGGCTGCCGACAGCGTGCTGGGGCAACTGCTGCAGGCGACCATCAAGCAGCTGGAAGACC
GCGACTTCGCCTTCGAACTGCTGCTGACAGACGGCGACGATGTGTCCGCGCAGGCCGATG
CCATGTTCAGCTGGACCCGCTCGTTCCTGGGTGGTTTCGGCCTGGGCAGCGGCGGCCGTC
GCCCGACCTTGTCCGAAGAGGGTGAAGAAGCGCTGACCGACATGGCCAGCCTGGCACGCG
CCTCCAGCGAGGATTTCGAAGCGGGTGGCGATGATGACGACGAAGCCCTGTCGGAGATCG
AGGAGTTCATCCGCGTGGCGGTACTGCTGCTGCACGGTGACGTGGTGCTGGCCTCGCGCC
ATCGGCAGCGCCTGAACTGATGGACATCAAGCAGCGCACCGGCATCGCGGCCGGCGAATA
CAAGCGTCGGCGCCGCCAGCTGATGGACATGGCCGGCGAGGACGCGATCCTGGTGCTGCC
GGCCGCGGCCGAGAAGGTGCGCAGCCTCGATACCCATTACCCGTTCCGCCAGGACTCGGA
CTTCCGGTACCTGAGCGGTTTCCCGGAGCCGGAGGCGGTATTGGTGCTGATCCCGGGCCG
GCGCCACGGCGAGGCCATCCTGTTCTGCCGCGAACGTGATGCCGAGCGCGAAGCCTGGGA
CGGCAGCCGTGCCGGCCAGGAAGGCGCGGTGGCGCAGTACGGCATGGACGATGCGTACCC
GATCGATGATCTGGACGACATCCTGCCGGGCCTGTTGGAAGGCCGTTCGCGCGTCTACTA
CCACTTCGGTCGCGACGCCGATTTCGACCTGAAGCTGATCGGCTGGGTCAACCGCGTGCG
TTCGCAGGTGCGCCACGGCGCGCAGCCGCCGCATGAATTCCTTGAACTGGGCCATCTGCT
GCACGAGCAGCGCCTGTTCAAGTCCGGCGCGGAAGTGGCGCTGATGCACCACGCTGCGCA
GATCAGCGTGCGTGCGCATCTGGCGGCGATGAAGGCTGCCAGGGCCGGCATCCACGAATA
CGAGCTGCAGGCCGAGCTGGAACGCGTGTTCCGCGCCAGCGATGCAGTGCCGGCGTATTG
CAGCATCGTCGGTGCGGGCCGCAACGGTTGCATCCTGCATTACCGGGACAACAACGCGCG
TTCGCGCGACGGCGAGCTGGTGCTGATCGACGCCGGTGCCGAGTACCGTGGCTACGCCAG
CGACATCACCCGCACGTTTCCGGTGAATGGCCGCTTCAGCGCCGAGCAGCGTGCACTGCA
CGACCTGGTCGGCGATGCACAGGCCGCCGCGCTGGCCCAGGCCAGGCCGGGCGTGCCGTA
CGAGGCCGGTCACCTGGCCGCGGTGCAGACCCTGACCGAGGGCCTGCTGCGGCTGGGCCT
GCTGAAGGGGACGCTGGAAAAGAACCTGTCCGAAGGCCTGTACCAGCGTTTCTACCGGCA
CAAGACCGGGCACTGGATCGGGCTGGACGTGCACGATGTGGGCGATTACCGCCTAGCGGG
CGATTCGCGGCTGCTGGAGCCGGGCATGGCATTCACCATCGAGCCGGGGCTGTACATCGG
CGTGGACGATACGACGGTGGAACCGCGCTGGCGCGGCATCGGCATCCGTACCGAGGATGA
TGTGCTGATCACCGACGACGGTCATCGCGTGCTGACCGAAGGTCTGGCGCGCAGCGCCGA
CGAGATTGAAGCGGTGATGGCGGGGTAAGGGGTGTTCTGCAGGGCTTGCAGCCCTGCACC
CGCAGAGGCAACAGCAAGAGCAACAGCAACAGCAACAGCGCGCATTCCGTGGGATGGCGG
GGCACTGTGGGTGTGCGGGGACGCCGTGAACCCATCCATGGGGGCTTGGTCGCGGCATCC
ATGCCGCTCACACCCCGCAAACCCACAGTACCCCGCCTTCGACAGGTTCACGCGGCTGTT
GGCAACCGCGGTTATTGGCACGCGCGGCTGTTGGTAGGTGTCGACCTTGGTCGACACGGA
GCGAGCGCAGCGAGCGACCCGCTTCTGCTTTTCTTTCTTCTTTTTCCGTGGTTGGACGCA
GCAGGAAACTGTCAAAGGACGGGCGGGGTGGGTTTGCAGGACCGTTGGCGCCATGGATGG
CGCCATCGAGCCCCCATGGATGGGTTTACGGCGTGTCCTGCAAACCCACCCCGCCCGGCC
AAGCGCGGCCTTTGATATCAGCGCCCAACCACGAGGGGCTCAGCCGTTCGCCGCCGCAAA
CGCCGGCCGCGTCAGGTTGTCCGCCTCGCCCTCGGTGCACAGCACTTCGTCTTCAATGCG
GATGCCACCATACGGACGGAAGAAATCCACGCGGTCCCAGTTGATCGCATCACCATGGCC
GGCATCCTTCACTTCGTTCAACAGCATGTCGATGAAGTACAGGCCCGGTTCAATGGTCAC
CACCATGCCCGGTTCCAGTACGCGGGTCAGGCGCAGGTACGGGTGGCCCGCCGGGCGCTC
GATGCGGCCGCCCTCGTCGCTGGCCGCGAAACCGGCCACGTCGTGCACCTGCAGGCCGAT
CAGGTGGCCGATGCCATGCGGGAAGAACGCGGCGCTGACGCCGGTCTCCAGCGCGGTCTG
CGGCGAGACCTTGATCACGCCGAAGTCCTTCAGCACGCCCATCAGCGAAAGATGTGCGTC
CACGTGCAGCTGCCTGTAGTCGAAGCCCGGGCGCACCGCTGCGCACATCTGCTGCTGGGC
GGCGTCGACGGCAGCAATCATCGCAGCGAATTCGTCGTGGCCCTGCGCGGCGTAGGTACG
GGTGATGTCGCTGGCGTAGCCGTGCGCGCTGGCGCCTGCATCGATCAGGAAGCTGCGCAG
CGGCTGCGGCGCCTTGCGGCCCAGCTCGGTGTAATGCAGCACGGCGGCATGTTCATTGAG
CGCCACGATGTTGCCGTAGGGCAGCTCGTTGGCATCCTGGCCCACTGCCTGGCAGTACGC
CATGTGGATGCTGAATTCGTCGGCGCCGTTGCGAAACGCGGCTTCGGCGGCGCGGTGGCC
GCGCACGCCCAGCACCTGCGCCTGGCGCATCAGCGCGATCTCATACGGCGTCTTGCTGCC
GCGGTGCCATTCCAGGTAGTTCACCACCGGTGCCGGGTTGTTCGGCACGTAGCTGCCCAG
CGCGCTCTGCGGCTCGCCGAGGATCGCGCTGCGCGACGGGTCGGCCGGCAGCAGGGCCAG
CGCCTCTTCGGGCTTGCGGATGATGTGGATGTCGAAGTGCTCCACCCACCAGCCACTCGG
TGCGTCCGGTACCACGTGCCAGTAATCGAAGGGCTGGTGGAAAATCACCGCCGGGCGCTT
GCCCGGGGTGAACACGATCCAGCTGTTGGGCACCCGGGTCAGCGGCAGCCAGGCCTTGAA
CTGCGGATTGACCGCGTACGGGTAGTCGCGATCGTCGAACACCTGGTAGTGCAGGGTGCC
GCTGGGCACGACCAGATGGTCGAAGCCGCCGCGGGCCAACGCCTGTTCGGCACGTCGGCA
CAGCACGGCCAGGTGGTCGGGGTACAGGGCGCCGGGGTCTTGCTGGATCATTGCGGTGGC
TCGACACGGAAAACGGCCCTAGATTCTGCCGCATACCGGGAAAAACCGCTGTGCTGGAAC
CGGCACTCAGGCCGTCGAAACCGGTGCCTCGTCGCTGTCTTCGCCTATCCACTGGCGCAG
CAGCTGCCGATGTTCGCGTGACAGGGTGAGGAAGCGGAAACCGGTCCAGCTCTGGCCGGG
CACATGCGCCGGCTCGCTCCACAGCAGGTGCACGCCCACGTCAATGGCCTCGTGGCGGCC
GTCACCGATCGGCAACGGGAAGCGGAACTGGTACAGCGCGTCCTCGCGCAGCGGGGTGCT
GGCCAGCATCAACATGCCAGTCTCGGAGACATTGCCGAGCCGGCCCACCACGCATTCGCG
CATCTGGTCGGTGACCGGTACCAGGTCCGAGACCTGGCGACGCGGCGCGCGGCGGGTGTC
CTGCGGCGGTTGCACGTTCAAACGGACGCCTCCCTGTAACGGCCGCCGGCCAGCGCACGC
AGCGCACCGAGGCTGGCCTGCCATGCGCGATCGACCAGCCGCCCCTTGTCTTCGGTGACC
AGCTGCGCGCGTCCGGCGCTGAGCTGCCGGGCCAGCGTATCAAGGTCGGTATCGGCGATC
TTCTGCCCGCGCGGATTGACGAACAGGGCGTGGCCGGTCAGCAGGCTGTACCAGGACAGG
CGCTGGCGGCGCAGGGTGCCGTCACCGTTGTCGATGTCGAACCAGCTGCCAAAGGGCAGG
GTCACGAGCTGCTGGTAGGCCGCCTCTTCGGCGCTGCTGCGCGGCGTGCGCGGGGCGTCG
GCGCTGCCGCTGGCAGCATGTTCGCCCAGTCGTGCACGTGCCTTCAGGCGCGCACTGAGC
TCGGTGCGCGAGGTGCTTTCATCCTCGCCTCCTGGCGTGGCCAGGCGGCGCGCAACGGCG
GCGGCTTCCTCGGCGTGATAGCCGACCTGCACGAGCGCCGATTCCACCTCGTTGGCCAGC
ACTGCATCGGTGCCACCGTTGGCATCGACGGCCTGCGCGGTCACCGCGGCGATGCGCTCG
GTCTGTAGCAGGCGTTCCTGCCACTGCGGCGAATCTTCGCCATGGCGCAGGCGGGTGAGG
GTGAGTGCATCGGCCCAGGCCTGGCGCAGCAGGGTCTGCACGAAGCGCGGCGGCGCCTGC
GTGTCGCAGCACTGGTCGATCTGCGCATTGGCCTGGCGACGCGCCAGTTCCAGCCGTTCC
TTGCCACGCGCGGCCTCGACGTGGCGGCGCTCGGCCAGTTCAGCACGATGGGCCGCCGCG
CGCTGATGCTGCTGCACGTCCTCGTTGGCGGTGGCGAAGGCCTCGGGCGAGCGTGCATCC
TGGCCGAGCAGACCCTGCACGCTCTGCGCCATGCGCTGCAGCAGCTGGGGATCCACATCA
TCGTCGCCCAGCCAGTTGGCGCCGACTTCGGCAATCTGGTTGAGCAGTTCGCGTGCAGGG
TGTTCATCGCGCACGAAGAAGCCGGGGTCGGCCATCGCCGCACGCGCCAGTGGTACCTGC
AGGCGCGCCAGCAGGGCGGCCGGCACCGGGTCGGGGCGCTGCTGTTGCTGCACCTGCTGC
ATCAGCAGGCGCAGCAGGTCGAGGTTGTCGCGGTCGTGGCTGCCCAGCTGGGCCTGCGCG
CCGTGCTCGCTGCGCAGCTGGGCGACCACCGCAGCCTGCAGGTCGGCGACGCCGGTGGCC
GCGCTGGACTGGGCCTGCAGTCGCGCGAGGACCGCATCGACGGCCGCACTGGGCACGGCA
GCGGTGTCCGCAGGAGGGGCAGTGGCATGGCGGGCCTGCTGCAGCAATTCATGCAGCGCA
CTGCCGGTGGACGTGGTCACGCCAGCGGTGGCTGCGCCCGGCGTACCCGCGTCGTTGAAT
GCGTCCTGCACCAGGTTCGACCAGGAACCGGCCGGAGCGGAGCCGTTCCAGCCGGTCAAC
GGCGCGGCGGAACGCTTGGCAGGCTGGGTTGTGCGGCCGCCGCCCACCGACTGGGTGATG
ATCCGCCGGGTGCTCGACGAGCGTGCCAGGTACGGGGTGTAGACCAGGCCCGGCAGCACG
CCATGCTGGGCCAGCAGCGCATTGGCGCGGTCCAGCACATCGCCCAGGCGTTCCAGCACC
TGCCGTTCGAAGCTGCGGTACAGCGCAAGCTGCACCTCCACGCCAAGGGCGTCCTGTTCG
GCGATCCGGCGCACCATCGCGCACAGGGCCTGCGGTGCCAGTGGCAGGGTGTCGGCCTCG
AACGCCGGCGCCGCCGCGAGCACGCCCAGGCGCTGTCCCAGCAGGTTCAACGTATTGGTT
GAACGCAGGGTCTCGCGCCGGATCATTTCGGTCAGCAGCAGGTCGCGATCCACCTCGTGC
TCATCGACCAGCGACAGGCCGAGCGCGCCCGGTAGCGGCGGCGGCGAAGCAGGGGCCGCA
GCGACGGTGGACGGCTCGCGCAGGCCCGCCAGCGCTTCGGCCACGGCATCGAGCATGCGG
TCGGCGAAATGGCCGGCGAAGGCGTGCAGCTGGCCACGCTGGGCCATCAGGTCCGCCTGC
TGCATCGGATTGCGTGCACGGTCGGCGTCGTGCAGCAGCGTCTGCTCCAGCGCTTCGACG
GTCAGGATCAGGGGCGCGGCCAGCGTTTGCCGGCACAGGCCGATCAACGCACCCAGCAGT
TCACGCACCCGCGATGGCAGGTCGCTGGCGGCCAGGCGTGCTTTGTCGGCAGAGGTGATG
GAAAAGACAGCTGACATCGGCGAGCGGTACCCGGATTCCCGCGGATCGATCCTGTGAATC
TACCGTGTCGGCCGCAGTCGGCGCTACTTTAGGCTGAACGTGTCTCACGTTCATCGGGCA
GGGCCGACGGATGAACGGTAGTGCCTGCCGCTGGCCGGCAGCGCTGTCTTTACCAGAGTG
TCGGCCAGCGGCCGGCACTACCCGGTATGGCGGAAGGCTTATTCCTCCAGGAACAGGCTC
ACCACATCGTTGGTGAACCGGCGGCCCAGCTCGGTCGGTTGCACATGACCCTCCGCCACC
TCCAGCCAGCCGCGCTGGACGGCCTCGGCCAACGGAGCGTCCAGCACGCCGCGCGGCAGC
CCGGTGCGCGACTCGAAATCGCGAAGGCCGAACCCTTCGTGCAGGCGCAGCAGGTTGAGC
ATGTACTCGAACGGCAGGCGCTCGGCTGCGATCACATCGTCACCCCCGAAAGAGGCCGGC
GTGCCAGCGCTGTCCAGGTAGGCCTGCGGATGCTTCAGCTTCCAGCGGCGCAGCACGTGT
TCTTCGGCGCCCGAGCTGATCTTGCCGTGCGCACCGGCACCGATGCCCAGGTAATCGCCG
AAACGCCAGTAGTTCAGGTTGTGCGCGCTTTGCCGGCCGGGGCGCGCATAGGCGCTGACC
TCGTACTGGCCGAAACCAGCCTGAGCCAGCAATGCCTGGCAGTGTTCCTGCATGTCCCAG
GCGTTGTCTTCATCGGGAATGCCCTGCGGCGGCCGCGCGAAGAACACCGTGTTCGGTTCC
AGGGTCAGCTGGTAGTGCGAGATGTGCGCCGGTTGCAGTGCAAATGCACGCTCCAGGTCG
GCCTCGGCGCCGGCCAGGGTCTGTTCCGGCAGCGCATACATCAGGTCGATGTTGAAATTG
TCGTAGCCCGCGTCCTGCGCCATCTTCACCGCGCGCTCGGCTTCGCCACTGTCGTGGATG
CGGCCGAGGCGCTTGAGCATGGCGTCGTCGAAACTCTGGATGCCGAAGCTCAGGCGGTTC
ACGCCGGCCGCGCGGTAGCGGTCGAAACGGCCATGCTCGGCGGTGCCCGGGTTGGTTTCC
AGGGTGATCTCGGCATTGGGGGCAAAGCGCAGGCGCGCGCTGGCCTGCTGCAGGAAGCGG
TCGATCGCCTCCGGCGGGAACAGGCTGGGCGTGCCGCCACCGAAGAACACGCTGTGCACC
ACCCGGCCCCAGACCAGCGGCAGGTCCTGGTCCAGGTCGCGCAGCAGTGCATCGATGTAG
GCCTCGAACGGCAACTCGCCCTTGGCCTGGTGCGAATTGAAATCGCAGTACGGGCATTTG
CGCACGCACCACGGCAGGTGCACGTACAGCGACAGCGGTGGCGGCACCAGCCGCGGTGCG
CTGTCGTGGTCAGCGGAGCAGGCTTCGCCGGGCAGGTGGTTGCAGTGGTCGTGGGCGTGC
GGCATGGGCTTCATCGGTAGTGCCGGCCGTTGGCCGGCTTCCCTGGTTCGATCAGGTCGG
GCGTCAGTACAGCGTCGCCAGCTGTTGCTTGAGCTGCTGCAGGGCAACGGCACGGTGGCT
GATGGCGTTCTTCAACGCCGGCTCCATTTCCGCGGCGGTCAGGCCGTGGGTGGTGTCCAG
GAACACCGGGTTGTAGCCGAAACCATTCGTGCCACGCAGCTCACGGATGATCTGCCCTTC
CCAGCGGCCTTCGCAGATCAGCGGCTGCGGGTCGGTGGCGTGGCGCAGCAGCACGATCAC
CGCATAGAAGCGGGCACTGCGCTGGCCATCGGGAACACCGGCCATCGCGTCCAGCAGCTT
GGCGTTGTTGGCAGCGGCGTTGGTCGGGTGGCCGGCATAGCGCGCGCTGTACAGGCCCGG
TGCACCACCCAGGGCATCGACGATCAGGCCGGAATCATCGGCCAGCGCCGGCAGGCCGGT
CGCTTCGCAGGCGGCGCGTGCCTTCAGCAGCGCGTTCTCGACGAAGGTCAGGCCGGTCTC
TTCCACGTCGCCCAGGCCCAGCTCGGCGGCCGAGGTGATCTGCAGCGGCAGGTCGGCGAG
GATCTCCTGCATCTCCACCAGCTTGCCGGCATTGTGGCTGGCCAATACCAGTTTCTTCAT
TGACGGGGCTCCAACAGGTCCCAGGTGTTGCCATACAGGTCGCGGAATACCGCGACCGTT
GCATAGGGTTCTTCGCGCGGTGCTTCCAGGAACTCGACGCCGGCGGCCAGCATCGCCGCG
TGGTCGCGGTGGAAGTCGTCGGTGTTGAGGAAGAAGGCAACGCGGCCACCGGTCTGGTTG
CCGATGCGGCTGCGCTGTTCCTCGTCGCTGGCACGGGCCAGCAGCAGGGCGGCGGCGCTG
CCGTCGGTCGGGCCGACCACCACCCAGCGCTTGTGCCCCTGGTCGATGTCTTCGAGCAAT
GCGAAGCCGAGCTTGCCGGTGTACCAGGCAATGGCTTCGTCATAGTCGGCCACCACCAGG
GTGGTCAGGGCGATGCGCCGGTTCATGCCGACAGCGCCGCCTGCTGCGCGGCCAGCAGCT
CGGCCACGCCCTTCTCGGCCAGGCCCAGCAGCGCGTCCAGTTCATCGCGACGGAAGGCAT
GGCCTTCGGCGGTGCCCTGCAGCTCGATGAAGCCGCCACCGTCGTTCATCACCACGTTCA
TGTCGGTGTCGCAGTCGCTGTCTTCGGCGTAGTCCAGGTCCAGCACCGGGGTGCCGCGGT
ACACGCCCACCGACACTGCTGCAACTGCGCCCAGGACCGGGTTGCGCTTGATGTCGCCAC
GCTTCATCAGCACGTTCACCGCATCGACCAGGGCCACATAGGCGCCGGTGATGGCGGCGG
TGCGGGTGCCACCGTCGGCCTGCAGCACGTCGCAGTCGAGGGTGATGGTGCGTTCGCCCA
GCGCATTGCGGTCCACGCAGGCACGCAGGCTGCGGCCGATCAGGCGCTGGATCTCCAGCG
TGCGACCGCCCTGCTTGCCACGGGCCGCTTCGCGGTCGCTGCGGGTATGGGTGGCGCGCG
GCAGCATGCCGTACTCGGCGGTGACCCAGCCTTCGCCCTTGCCGCGCAGGAAGCCCGGCA
CGCGGTTCTCGACGCTGGCGGTGCACAGCACGCGGGTTTCACCGAAGCACACCAGCACCG
AACCTTCGGCGTGGCGGGTGAAGCCGCGTTGGATGACGACCGGGCGGAGCTGGTCGGGCT
GGCGGCCGCTGGGGCGGGAATCGGACATGGTGCGGGTTCCGTAATGGCGAGGGAGTACGC
CGCCACGCCCGCGGCCTTCACGGGGCGGGCAAGGGGGCTCTGGTGAGGGCGCTAGGGTAC
CATTCCCCCTTTGCACGCACCGGACACATTCCATGATTCGAAGCATGACCGCCTATGCCG
GCGGCGAGCGGGTCACCCCGTGGGGCACGCTGGGCTGCGAGCTGCGCTCGGTCAACCACC
GCTTCCTGGAGGTCGGCACCCGCCTGCCCGAGGAACTGCGGGCGCTCGAACCGCAGCTGC
GCGAGCGTATCGCCGCGCGCCTGAGCCGCGGCAAGCTGGATCTGGTGATGCGCCTGCGCG
CGCCGGAGGCGGCTGCCAACCTGCAGGTGGACGAGGCTCTGCTGGGCCAGCTGGGCCGCC
TGGCCCACCGCCTGACCTCCGATTTCCCGAACCTGCAGGTCAGCTTCACCGATCTGCTGC
AGCTGCCGGGCGTGACCCGCGGCGAGGCCACGGATGCCGCCGCCCTGCAGGTCGAGGCGC
TGGCCCTGCTGGACCAGGTGCTGGACGGCTTCGTCGAAGCGCGTGAGCGCGAAGGCGGCA
AGCTGGCTGCGGCCATCAGCGAACGCGTGGACGGCATCGAACGCATCGCCACCGAAGTGC
GCACCTTGATTCCGGCCATTCGCGACGGCCAGCGCGCCAAGCTGGCCGCCCGTCTGGCTG
ACCTGCCGCACCCGGTCGACCCGGGCCGTGCGGAGCAGGAGCTGGTCCTGTGGCTGCAGA
AGCTGGACGTGGATGAAGAGCTGGACCGGCTCGGCAGCCATATCGTCGAGATCCGCCGCG
TGCTCAAGCAGCGCGAGCCGGTCGGCCGCCGCCTGGACTTCCTGCTGCAGGAGTTCAACC
GCGAAGCCAATACGCTGGGCTCGAAGTCGGTGGACAGCCGCACGTCCAATGCCGCGGTGG
AGCTGAAGGTGCTGATCGACCAGATCCGCGAGCAGGTGCAGAACATCGAGTGATGTTGCG
TGCAGCGATACAGCAGGGGCGCCTTCGGGCGCCCTTGTCGTTCCAGCGCATCAGCGCACG
CTGACGCCCGGCGCCCCTTCACCCAATCGCCCGACCACGGCCGCCTGGCCGAACCCTGCG
TCGTGGAAGCAGGCCAGCACCGCATTCACTGCCTCCGGGGTGCAGGACACCAACAGCCCG
CCACTCGTCTGCGGATCGGTCAGCAGTGGCTGCCAGTGGCCGGCCAAGCGCTCGGCGAAG
CGCACTTCGGCGCCATACGAGGCCCAGTTGCGGGCGGAGGCGCCGGTCACGCAGCCGCGC
TGCAGCAGCTCCAGCGCGTGCGGCAGCAGCGGCACCTGTGCACTGTCCACTTCGGCAGCG
ACGCCGCTGGCGCGGCACACTTCCAGCAGGTGGCCGAGCAGGCCGAAGCCGGTGACGTCG
GTCATCGCGTGCACGCCGTCCAGCGCGGCCAGCGGCACGCCCACGCTGTTCAGGCGGGTA
GTCGACGCGATCATCTGCCGGTAGCCCTCTGCATCCAGCACTTCTTTCTTCAGCGCCGAC
GAGTACACGCCCACGCCCAACGGCTTGCCCAGCACCAGCACATCGCCGGCGCGGGCATCG
GCATTGCGCTTGAGCCGCTGCGGATCGAGCACGCCGATCGCGGCCAGGCCGTAGATCGGT
TCCACCGAATCGATGCTGTGGCCGCCGGCCACCACGATGCCGGCGTCGGCGCAGGCACGC
TCGCCGCCCTGCAGGATGCCGCGGATGGTGTCCTGCGGCAGGGTGTTGATCGGCATGCCG
ACGATGGCCAGCGCGAACAGCGGCCGCGCGCCCATCGCGTACAGGTCCGACAACGCGTTG
GTGGCGGCGATGCGGCCGAAGTCGAACGGGTCGTCGACAATGGGCATGAAGAAATCGGTG
GTGGCGACGATTGCCTGCCGGTCATCGAGGCGGTACACCGCGGCGTCGTCGCTGGTCTCG
CGGCCAACCAGCAGTTCGGCCGGTGCGGGAAGTGCTGGAACGCCGCGCAGCAGTTCGCTC
AGCACGCCCGGCGCGATCTTGCAGCCGCAGCCGCCGCCATGCGCGAGAGAGGTCAGTCGT
TGCGGGGCATCGGCCGTTGATGGGGCGGGTGACTGCGCGTGCGTGGCCATGCCGACATCT
CCTGCGGAAACACGAATGGCGGAAGGCAGCAGGAGTCGAACCTACCAGGGAACGATCGAC
GCCCCCTACTGGGTTTGAAGCCCAGCCACATGCCCGGATGCGCATGCCTTCCGAAAGTAC
GGCGGTACCGGTGGGCTCAGTCGCGGGCTGCGTTCCACTGCAAGTCGCCGCGCGGCCGAT
GCTGGTCACCGACGCGTCGAGTGTAGCCAACGCGATTGAAGAACTCCAAGATCTGGATGC
TGCGTTTGCGGCCCAGGCCGATGGCATCGCGGAAGGCCGCCGCATCCACCGCGCCGCTGG
CCTGTGACAGCTGCGCGACCATCGCGGCGAGTTCCGCAATGCGTGCGGGTGCATAGAACA
GGTCCGGCACCACCTGGAACAGTTCGCCACGTGCGGCGGCGCGGCGCAGGACGGCGCGGA
CTTCGTCCTCGGCCAAGCCGATCTCGGCAGCAAGGGTGCGCACCCACGGCGGATCGAAGC
CACCGGCGTGCAGTTGCGGCAGCACGCGTTCCAGCAGCAGGCGCTCGCGTTCCGGTGGCG
CATGGTCATGGCCGGGCAGGCGCCACCAGGCGCCCACGCGTTGCACGCTGCCGTCGTCCA
GCAGGTCCTGCAGCAGCGCACTCCAGAGCCCCGTCGCAAGCGCGGGCAGGGTGCTGCGTT
GCAGGCGCCCGCTGTCGACACCGGGTTCGTCCGGGCGTCGCTCATGCCAGCTATGCAGCG
ATGTGATCACCTGCTCGCGCAGCACCTGCCAGTGCGAGGCAAGGATGACCACCGTGTCCT
CGCGGGTGATGATGCGCTGTGCGTCTGGAGGAAGATCGATCCGGTCGGCCGCGCGCCGGC
AGTAGCGTTGCAGCGCGGCCATGGCAATGCCGAAGGGCGCCTGCTGCAACAGCGGGCCGA
TTCCCGCACCTGTGGCCAGCTGCTCCAGTGCGCCCAGCCAAGCGAGCCGTGCCGGGCTGC
GCCGGCGCCGCTGTGGCGGGTTCGGGTCGAGCACGACGCCACCGCCCAGCGTGTGGGTCG
CGGCGGAATCGCGGGCGATGAAGCGATCACCACACATCGCACAGACCGGTGCATCGAAGA
CCAGCTGCACCAACTGCCCATCACCTTGGTCACGGTCCTCCAGCAGCACCACATGGGCCT
GCCGGTGCATCGTGCCCCAGTGGATGTGCAGGGGTGCCCAGGCGCGCAGTGGTGCTGCCC
GTGCGGACAGGCGCAGGCGCACATCGACGCGGGTGGTGGCCAGCAGCGCGCGCGGGTCGG
CAATCCAGTCGCCACGATGAATCTCGTCGCGGGCGATGGCGGCCAGGTTCAACGCGCAGC
GCTGTCCGGCCATCGCGTGTTCGCTGGCCTGGTTCTGCGCGTGGATGCTGCGTATGCGCA
CTTCAGTGGCGGCCGGCATCAGCTGCAGGTGCTCGCCCACCGCGGCGACACCGCCATGTA
CCGCGCCGGTCGCCAATGTGCCGTGGCCGGCCAGCGAGAACACGCGGTCCACCGGCATGC
GGAACAGCTCGCTGCGCAGCGCGGCCTGGCGCGCGTTGGCCTCGCCGGCGGCCCATGCGT
GCAGGTGGGTGCGCAGGGCGTTGATGCCTGCGTCATCGGGGGACGTGCTGTTGCAGGCGA
ACACGGGGGAATCCTGCAGCGGCGTTCCGGCCAGCAAAGCGGCAATCTCGATCTCGACCC
GGGCGATGCGCGCGGCGTCCACGCGGTCGATCTTGGTCAGCGCCACCGCGCCGCGATCCA
CGCCCAGCAGCTGCAGGATCGCCAGATGCTCGCGGGTCTGCGGCATCACGCCGTCGTCGG
CGGCGACGACCAGCAGGGCGACATCGATACCGGTGGCGCCGGCCACCATCGTGTGGACGA
AGCGCTCATGACCCGGCACATCGACGAAACCCAGCATCGCGGCGGGGCCTGTGCCGTTCG
CGCTTTCCACCGGGACATAGGCATAGCCCAGTTCAATGGAGATGCCGCGCGTGCGTTCTT
CCTGCAGGCGATCGGTTTCGATGCCGGTCAGTGCCCGCACCAGGCGCGTCTTGCCATGGT
CGATATGCCCGGCGGTGCCGACGATCATGGTTGCAGCATGCTCCATTGGGCGAGGAAGTC
CGCTTCGTCGGCCGGTTCCAGGCAACGCAGGTCCAGCCACAATGCGTCCTCGCCGATGCG
GCCCAGCACCGGTCGCGGCAGCTGGCGCAGGCGCTTGGCCAGGCGGTCCAGGCCGCCACG
TTGCGCAGTGGTGATGCGCAGGCCGGCACTGCCGAGCTGCGCCTGTGGCTGCGCACCACT
GCCGATCTGGCTGTGCATCCGTGCCTGTTCAAGCATGTAGCCGGTCGGCAGCGCCGAGCG
CAGCGGCGGCAGCAGGCGCTGGGCCTGCGCATCCATGTCCTGCTGCGTGCGCGAGAGCGT
ACGCAGTGTCGGCAGCCGTTGCGCCAGCAGCTCCGGCTCGCGGTACAGCGCCAGTACCGC
CTCCAGCGCGGCCAGGCCCATCTTGTCCATGCGCAGCGCACGCTTGAGCGGGTTGCGGTT
GATCCGCGCGATCAGGTCGGCGCGGCCGGCGATGATGCCGGCCTGCGGCCCACCCAGCAG
CTTGTCGCCACTGAACGAGACCAGGTCGGCACCGGCCGCCAGTGTTTCCTGCACGGTCGG
CTCGTGTGGCAGGCCGAAGGCCGCCAGGTCGCACAGGCTGCCGCTGCCCAGGTCCACCAC
CAACGGCAGGCCATGGTCGTGCGCGATCGCTGCCATCGCCGCGGTGTCGACCTTGGCGGT
GAAGCCGGTGATCGCGTAGTTGCTGGCGTGCACCTCCATCAGCAGTGCGGTGCGCGCGCC
GATGGCATGGGCGAAGTCGGCCGGGTGGGTGCGGTTGGTGGTGCCCACTTCCAGCAGCCG
CGCGCCGGCACTGCGCATCACATCGGGAATGCGGAAGGCACCGCCGATCTCCACCAGTTC
GCCGCGCGACACCACCACCTCGTGGCGGTTGGCCAGGCTGTTGAGCAGCAGCAGGACCGC
CGCCGCATTGTTGTTGACCACGGTGGCGGCTTCGGCACCGGTCAGCTCGCAGACCAGCGC
CTGCACCCGTGCATCGCGGTCGCCGCGGCGGCCGCGGGTGATGTCGAATTCCAGGTCAAC
CGGTGCGGTCATCGCGCGGGTGACGGCCTGCACCGCGGCCTCGGGCAGCAGGGCGCGACC
CAGGTTGGTATGCAGCACGGTGCCGGTCAGGTTGAACATCGGCTGCAGGTTCAGCCGTGC
ATCGGCGATGAGTGCGGCGTCGAGCGCCGCGACCAGTGCCGGGCCTTCAATGGCCTGATG
CAACTGCTCGGCCGAGAGCTGCGTGGCACTGATGCGCTCACGCAGCGCCTGCAGATGTAC
GCGCAGCAACTGGGTGATGCGGCTGCGGCCGTGGCCCTCGATCAGTGTTGCCAAGGCAGG
CAGGCGCAGCAACCGGTCCAGCGAGGGCAGCGCGGAAGCCGATGCCGGGGTGGGGGGCGT
GGCTGTCATCGCCTCACTCGCCGTCGGATTGCCACAGCAGCGGATTCTGGCTGGCGCGTG
CATAGCCTTCCTCGCCCAGCAGCAGGTCCAGCGCCAGCGTGCCAAGGTCATCAGCCACCG
GTTCCAGCGACGGATCTTTTTCCAGATACAGGATCTTGCGGTAGCTGTGGCAGTGGTCGC
AGGTTTCTGCACGTACCGCGCTCTCGCGCACCGCCTGGCCGGTATCGCCGTCGGCATCAG
CCAGGGCGCGATAGGCGATGTCCTTCCCAGCGGCGCCACACTGGCTGCACTGCACGCGCA
CGTAGTGCCACTGGCAGGCGCACAACGAGCACGACAGGTAGCGGTAGGAGGCATAGGGCG
GGCGGGCCTGCACCATGCTGGTCACCGGCAGGGTGCCGCACAGCGGGCACAGCCCTGGCG
CATCGGCCAGCGGCTTCAGGTCGCTGGGGCGGAAGCTGGCCGCCAGTACTGCCCAATACA
CCTGCAACGCATTCATCACCAGCAGCGCAGCGACCGCGTCGACCGGGGGCGCGTCAGCGC
GTTCCAGCACGGCGTGGGCCTGCGCATCCAGCCAGGTGTCGTCGGCGGCGGCGACGCGCA
GCAATTCCTGCCGTGTTTCCGCCGGTAGCCCCGCTTCGTCGGCGCAGTGCCGGCACAGCG
TGCGCAGCCAGTCGCGCCAGCGCCCGTCCAGATGAAGCGTGTTGGCGGGCCGCAACGGCA
TGCCGGCACTGGCGGCCGCGCTGGACTGCTGCGCGCGCGCGTGGTCCTGCAGCGCCTCGC
GTTGCTGGGGTGTCAATTTCTCCAGCAGCGCCTGCTGTGCATCGGCCAATGCCGCCAGCA
GCTGCAGGTAACCGCCGATGGCGCTGTGCGCGGCCAGGCTGCGCAGGCGCGCCGCGCGTG
TGGCGAACAGCGACCCGGTATCAGGCAGGATGATGCGCGGCACGTCGCGCGAGGCGAGCG
TCTCGATCTCACCGGGTTCAAGGATGCGTTGCGCCATGCAGGGCCAGCCAGAAGAACCAG
CCTCCATCCTCGCCGTTGTCAGCGCTGGCGTCCAGCGCACTGTAGGCCATTTGAAATGGT
CGGGGTCAGATCCGTTTTCCATAGGAAAACGGATCTGACCCCATCGGTTGCTGCCGTGTT
CATCGTGTCGACCAAGATCGACACCTACCAAAAGCACCGGGGAACTGTCGAAGGCGCCTC
TGCAGGTGCAGGGCCGCAGGCCCTGCCGTTACCCCTCTTCCCGACGTCCGCGCAGGATGT
CCCGGAACCACTGCCGGTGGTGCTTGTACGCCCACCCATAGGTCACCTTGCCCTGGGTCA
TCGCCCGCACCGAGCCCTTGATCCAGAGCGCCGCATAGATGTGCACCACGATCGCGCACA
CCAGCACCCAACCGAACAACGCATGGGCCAGCACCGAGAAGCGGATCAGCCCGATCGGGA
AGAGATGGCTGAAGTATTGCCGCCAGATCACGAAGCCGGTCAGCAGCAGTGCCGACAGGC
AACCAATGATCGCCCAGAACAGGAGCTTCTGGCCGGCATTGAAGCGGCCCACCGGCGGCA
GCCTCTCATCCTCGTTGCGCAGCACATCGCGCATGCCGCGCATCCATGCGCGATCGTCGG
CCGTCGGCAGATTGTCGCGCCACATGCGGAACGCCAGAAACGCAAAGCCGACCACCATGG
CCAGCCCGATGAACGGATGCAGGATGCGCGTCCACGGGCCGCCACCGAACAGCTGGGTCA
GCGGGAACAGCGCGGGATGGAACAGTGCCAGCCCGGACAGCGCCGTCAGCACGAAGCAGA
TCGCCACGATCCAGTGATTGATGCGGGTCGGCGCGCGGTAGCGGATGATCTGCCGCGGGT
GCGGGGCGTACTTCATGGCCGCTGCTCCTCTTCGATCTTCTTCGCCTCGTGTTCGGCTTC
CTCTTCTTCCTCGTCATTGACCGTGTTGCGGCCGATGCCGATGTAATGCAGGAAGCCGGC
GAAGGCGGTGGCGGCGATCGCCAGCACGCCCAGCGGCTTGGCCACGCCCTTCCAGACTTC
CACCATCGGGCTGATCCGCGGGTCCTTGGGCAGGTCGGCGTACAGCTCCGGCTTGTCCAC
ATGCTGCAGCACGTACATCACGTGGGTGCCACCCACGCCCTGCGGGTCGTACAGGCCGGC
GTTCCCGTAGCCGCGCGATTTCAGGTCTTCCACGCGGCCGGCCGCGTGCTCGGTCATCGC
CTGCTTGCTGCCGAAGGTGATCGCCCCGGTCGGGCAGGTCTTCACGCAGGCCGGTTCCTG
GCCCACCGCCACCCGGTCCGAACACAGCGTGCACTTGTAGGCCTTGTGGCCCTTCTTGGA
AATGCGCGGCACGTCGAACGGGCAACCGGTCACGCAGTAGCCGCAGCCGATGCAGTTCTC
TTCCTGGAAGTCGACGATGCCGTTGGCGTACTGGATGATCGCGCCCGGCGACGGGCAGGC
CTTCAGGCAGCCCGGGTCGCTGCAGTGCATGCAGCCCTCCTTGCGGATCAGCCACTCCAG
CTTGCCCTTCTCGTCCTCGTACTCGCGGAACTTCATCACCGTCCACGACTGGTCGCTCAG
GTCGGGCGGGTTGTCATAGCTGCCAACGCAGCTGCCGACCTCGTCGCGCAGGTCGTTCCA
TTCCATGCAGGCGACCTGGCAGGCCTTGCAGCCGATGCATTTGCTCACATCGATCAGCTT
GGCGACCTGGCCGGTGTGCGCACCGCGCGCTTCCGGCGAGGGCGTGGTGGTGGCCGAGCG
GCGGATGATGTCCAGCGATTGCAGTGACATGGCGTGTCTCCTACACCTTCTCGACCTTGA
CCAGGATGCACTTCGATTCGGGCGTCTGCGAGTTGCCGTCACCGATGGCGTTGGTCAGCG
TATTGGCGATGTATCCAGGCTTGGCCGCACCGAGGAAACCCCAGTGGATTGGCACGCCCA
CCTGGTGCACGGTCCGGCCATCGATCTGCAGGGCCTTGATGCGCTTGGTCACCATGGCGA
CCGCTTCGATGTGGCCACGCTTGGAACTGACCCGCACGCGGCTGCCGTTGTTGATGCCCA
GCTCGTCGGCCAATGCCGCGCCGATCTCGACGAACTGCTCGGGCTGGATGATGGCGTTCA
ACTTGCCGTGCTTGGTCCAGAAGTGGAAATGCTCGGTCAGGCGGTAGGTGGTGGCCACAT
GCGGGAACTCGTCCGGCGAACCGATCTGTGCGCGATCGCTGGCGAATACGCGGGCGGCCG
GGTTGTTCAGGGTCAGTGCCTGGCCGGGGCTGAGCGGGTTGCTGCGCAGCGGTGTATCGA
ACGGTTCGTAGTGCTCCGGGAACGGGCCTTCGGCCATGCCGGCCTTGGCGAAGAAGCGGG
CGATGCCCTCCGGGTTCATGATGAACGGGCCCATTCCGCCGGCGGGATCTTCGTCGGCCT
TGAAGTCGGGCACGTCCACGCTGCCCCAGTTTTTCCCGTTCCACGCCAGCAGCGTGCGCC
GCGGATCAAACGGCTTTCCGGCGACGTCGCACGAGGCGCGGTTGTACATCACGCGACGAT
TGGCCGGCCACGCCCAGGCCCAGCCCAGCGTGTTGCCGATGCCAGTGGGGTCGCTGTTGT
CACGCCGCGCCATCATGTTGCCGGTCGGGCCCCAGGCACCGATGTAGATCCAGCAGCCCG
ACGCGGTGCTGCCATCGTCGCGCAGGTCGCCGAATGCGGCCAGCTGCTCGCCGGCCTTGC
GCACCAGTCTGGTCGGGTCCTTCGGATCGAACACGTCGGCCAGCGCCTTGCCGTTGTATT
CCATCGCCAGTTCTTCGGGCGTGGGTACCTCAGGGTTGGCGTAGTTCCAGGCCAGGTCGC
GCACCGGCTCCCACCACGCACCGCCGTCCTTCTCGTACATCGCTTTGATGCGATGGAACA
GCTCGGACATGATCTCGATGTCGCTGCGCGCTTCTCCCGGTGGGTTGGCACCCTTCCAGT
GCCACTGCAGCCAGCGCGAAGAATTCACCACCGCGCCGTTCTCCTCGGCGAAGGAGGTGG
TCGGCAGGCGGAATACTTCGGTCTGGATCGTGCTCGGGTCGACGTCGTTCAACGCACCGT
GGTTCTGCCAGAAGGCGATGGTCTCGGTTTCCAGCGGGTCCATGCTGACCATGAACTTCA
GCTTGGAGAACGCGCTGATCAGCTTGCCCTTGTTCGGCGCCGAGGCCAGCGGATTGAAGC
CCTGGCAGATGTAGCCGTGGATCTTGCCTTCGTTCATCAGCTCGTACGCCTGCAGCATGT
CGTACGGCTTGTCGAGCTTGGGCAGGTAATCGAAACACCAGTTGTTGTCGGCGGTGGCGG
CGTCGCCCCACCACGATTTCATCAGGCTGACGTGGAACTTCGGGTAGTTCTGCCAGAACG
ACATCTGGTTGGCGCGCAGCGGCTTCTGCGTGCGCTTGGCGATGTAGGCCTCGTAGTCCT
GCTCGTCCTGTTTCGGCAGGGTCAGGTAGCCGGGCAGCAGGTCGGACATCAGGCCGATGT
CGGTCAGGCCCTGGATGTTGGAATGCCCGCGCAAGGCGTTCATGCCGCCACCGGCCACGC
CGATGTTGCCCAGCAGCAGCTGCACCATGGTGCCGGCACGCACGTTCTGCGCGCCGATCG
AGTGCTGCGTCCAGCCCAGCGCGTACAGGATGGTCATCGCCTTGTCCTTGCCGGCGGTGG
ACGCGATCATGTCCCAGATCTGGCGGATGCTGTCGGCCGGCGTGCCGCAGATGCGTTCGA
CCATCTCCACCGTGTAGCGCGCATAGTGCTGCTTGAGCCGGTTGTAGACGCAGCGCGGGT
CCTTCAGCGTCGGGTCGCTGCGCACGAAGCCATCGTCACCGTAGGCGTAGTCCCAGCTGG
AGCGGTCGTAGCTGCGCTTCTCTTCGTTGTAGCCCGAATACAGGCCGTCCTTGAAGGCGA
ACTCGTCCTTCACCAGGAACGACATGTCGGTGTAGTTCAGCACGTACTCGTGCTGGATGC
GGTCCTCGGTCAACAGGTAGTTGATCAGGCCCCCCAGGAACACGATGTCGGTACCGGTGC
GGATCGGCGCGTACACGTCGGCCACCGCGGCCGAGCGGTTGAAGCGCGGATCGACCACGA
TCAGGCGCGCCTTGTTGTGTGCCTTGGCCTCGGTCACCCATTTGAACCCGCACGGGTGCG
CCTCGGCGGCATTGCCACCCATGATCAGGATCAGGTCGGCATTCTTGATGTCGACCCAGT
GATTCGTCATCGCACCACGGCCTAGCGTCGGGGCAAGACCTGCCACCGTCGGGCCGTGTC
AGACACGTGCCTGGTTGTCGAATGCCAACATGCCAAGGGAGCGCACGACCTTGTGGGTCA
GCACCGCGGTTTCATTGCTGGTGGCCGAGGCCGCCAGCATGCCGGTGGTCAGCCAGCGGT
TGACCGTCTGCCCGGCCTCGTTCTTCTGCACGAAGTTGGCATCGCGGTCTTCCTTCATCA
GCCGCGCGATGCGGTCCAGCGCATCGTCCCAGCTCAGCCGCTTCCACTCGTTCGAGCCCG
GCGCGCGGTACTCGGGGTAGAGCAGGCGCGACTTGCTGTGGATGATGTCGGCCAGGCCGG
CGCCCTTCGGGCACAGCGTGCCGCGGTTCACCGGATGGTCCGGGTCGCCTTCGATATGGA
AGATGCTCGGCTCGGCGTTCTTGGCACCATCGCCGAGGCTGTACATCAGGATGCCGCAGG
CCACCGAACAGTAGGTACAGGTGTTGCGGGTCTCGGTCGCGCGGGTCAGCTTGTACTGCC
TGACCTCCGCGAGCGCGATGCCGGGCGCGAAGCCCATCAATGCCAGGCTGGAGCCGACCA
GGGTTGTCCCGGTCACTTTCAGGAACTGGCGGCGGCTCATCGATGGCATGCCGTTCTCCT
GGGATGGCGGGGAGGCACGGGCCTCCGGGCTGTCGTTGGGTACGGCCCGGTTATAGCACA
GGCCCCCGCACGCCCATGTGGCACAAGGCCCGGCGCCGGCGGGGCGGGCGCGCAACGGGG
CCGCTCTGGTAAAGTTGCGTGCCCGCCCCCCGGGGAAGCGTCTGCCGGGCCTGGTTCCAG
GATGTTCCGCGCAGCCCCCGCCGTCCTGGCGCGATCCTCCGCGCCGGATCTGGAACACCG
AGGAAAAATTTTGCGAAATCAACCCGTTGGATCCCCCGCATGAGCGCCCCGTCGAAGCCG
TCGGACGCCGTTGCGCGCGGCACGCTGTACATCGTTGCCGCCCCGTCCGGTGCCGGCAAG
AGCAGCATCGTCAATGCCACCCTGGCGCGTGACCCGCAGATCGCGCTGTCGATCTCCTTC
ACCTCGCGCGCGATGCGCCCGGGGGAAGTGAACGGCCAGCACTACCATTTCGTCTCTGCG
GAAAGGTTCGAAGAAATGATCGCCGCCGGCGACTTCTTCGAGCATGCGTGGGTGCACGGC
GACTGGAAGGGCACGGCCCGGCAGTCGGTGGAGCCGCAGCTGGCCGCCGGCCAGGACGTG
CTGCTGGAAATCGACTGGCAGGGCGCGCAGCAGGTGCGCCAGCTGGTGCCGGGCACGGTC
ACCGTGTTCATCCTGCCGCCGTCCAAGCAGGCCCTGCAGGATCGCATGCGCAAGCGCGGC
CAGGACAGCGAGGCGGTCATCGCCCAGCGCCTGGGCGCGGCGCGCGATGAAATGCTGCAC
TTCAACGAGTTCGACTACGTCATCGTCAACGAGGTGTTCGACACCGCCGTGGACGAGTTG
TGCGCCATCTTCACCGCCAGCCGCCTGCGCCGGGAGGCCCAGAAGGTCCGCCACGCCGGC
CTGATCCAGGCCCTGCTGACTCCCGATCCGGGCGCAACTGACTGATTCCAAAAGAATCGG
GTAGGGGTTGGCTTGATTTTGTCCAGCCCCTGCCAGTACACTCCGTCCCCTTTCCCTCAT
TCGACTGAGCGGCCGACCGGTCGCCGGGAGCCCGTATGGCCCGCATCACCGTAGAAGATT
GCCTGGAAGTCGTTAACAACCGTTTCGAACTGGTCATGATGGCATCCAAGCGTGCCCGCC
AGCTCGCCAACGGCGTGCAGGCCACGCTGGACAACAGCGAGACCGAGGACAAGCCGACCG
TGCTGGCGCTGCGCGAAATCGCCGCCCGCAAGATCGACAACGCGCTGATCGACGAAGTCG
AGAAGGCCGAGCGTGAGCGCGCCGAGCGCGAAGCGCTGGAGTGGGCTGCCGCCGAAGTGG
TCGCTGACGAAGACATGTCCAAGAACGACGATTGATCGCATCGATCAACGTAATCGTTGG
ATACACCGAACAGCCCGCCCCGTGCGGGCTGTTTCGCATTCAGGATTTGCCGTAAACGTC
GCGCTGGAATAGGCTGCGGGCATGAACCCAGGCCCCACTGCCAAGGTCGCCGCAGCCCCC
ACTGCCGCCGTACCCGACTACGTCCTCCAGCTTGAACGCGCCGCCCATTACCTGCCGCCG
GAACAGCTGCCGCTGTTGCGCCGTGCCTGGGAAGTCGGAGCCTCCGCGCACGCTGGGCAG
ACGCGCAAGTCGGGTGAGCCCTATATCACCCACCCGGTGGCGGTGGCCCAAGTGCTGGCC
GAGCTCGGCCTGGACGTGGAAGCGCTGATCGCCGCGATCCTGCACGACACCATCGAAGAC
ACGCCGCTGACCCGCGAGGCGCTGGCCGCCGAGTTCGGCGAAGCCGTGGCCGAACTGGTC
GACGGCGTTACCAAGCTGGACAAGCTGAAGTTCCGCGACCGCCAGGAGGCGGCCGCCGAG
AGCTTCCGCAAGATGCTGCTGGCGATGTCGCGCGACCTGCGCGTGATCATGATCAAGCTG
GCCGACCGCCTGCACAACATGCGTACGCTGGGTGCGCAGAGCCGCGAAGCGCGCGGCCGC
ATCGCCCGCGAGACGCTGGAGATCTACGCGCCCATCGCCCAGCGCCTGGGCATGAGCCTG
GTCAAGAGCGAGCTGCAGAACCTCGGTTTCAAGGCGCTGTACCCGTGGCGCCACGCCATC
ATCGAGAAACACATCCGCAGCCAGCCGGTGGTGCGTCGCGAGGCGATGGCACAGGTGGAA
GTGCAGCTGTCGCAGCGCCTGGCCAAGGAGGGTATCGAGCATCGGCTGATCAGCCGCATC
AAGACCCCGTGGAGCATCTACAACAAGATGCGCGACGAGAACAAATCCTTCGACCAGGTG
ATGGATGTGTTCGGCTTCCGCCTGGTCGTGCGCAGCGTGCCCAGCTGCTACCACGCGCTG
GGTTCGGTGCATGCCACCTTCAAGCCGCTGGATGGCCGTTTCCGCGACTTCATCGCCATT
CCCAAGGCCAACGGTTACCAGTCGCTGCACACGGTGCTGTTCGGGCCGTATGGCTCGCCG
ATCGAAGTGCAGATCCGTACCGAGGAAATGGACCTGATCGCCGAACGCGGCGTGGCCGCG
CACTGGACCTACAAGTTCGGCGGCGATTCGCCCAACAGCGCACAGAGCCGTGCCCACGCG
TGGATCGTCGAGCTGATCGACTCGCAGCGTGCCGCCGGTTCCTCGCTGGAGTTCCTGGAC
AACGTCAAGGTCGACCTGTTCCCGGACGAGGTCTACCTGTTCACCCCGAAGGGCAAGATC
CTGGCCCTGCCGCGCAATTCCACCGCGCTCGATTTCGCCTACGCCGTGCATACCGACGTC
GGCAACATGGCGGTGGCCTCGCGCGTGGACAAGAAACTGGTGCCGTTGCGCACCAAGCTG
GTGTCGGGGCAGTCGGTGGAGATCATCACCGCACGCTCGGCCACGCCGAAACCGCAGTGG
CTGGAATTCGTGGTTACCAGCAAGGCGCGCACCGCCATCCGCCACCAGCTCAAGCAGCTG
GAGCACGAGGATGCCGTGCAGCTGGGCCACCGCATGCTCGACCGTGCGCTGGAGGCGATG
GATTCGTCGCTGGAGCGGCTGCCGAAGGGGCGCCTGGATGCGTTCCTGGCCGAACACCGC
TTCCCGCGCCTGGAAGCCCTGCTGGCCGAGGTCGCACTGGGCAACTGGATGCCGACCCAG
GCCGCGCAGGCGCTGATGGCCTACGCCGAACTGCGTGGCGGCCCGCATTCGCGCCACCAC
TCGCAGGAAAAGATCCTGATCAACGGCAGCGAGCGTGGCGTGGTCACCTTCGCCGGCTGC
TGCCAGCCGATTCCCGGCGACGAGATCATGGGCTACCACACCGCCGGCAAGGGCATCGTG
GTGCACCGCATGGACTGCCCGAACCTGGCCGAGCTGCGCAAGTCGCCCGAGCGCTGGGTG
CCGATCGGCTGGGACACCACCGTCTCCGGCGACTACGACACCTCGCTGGTGGTTGAAGTG
GAGAACGGCACCGGCGTGCTGGCACAGCTGGCCGCTGCCATCGCGCAGAGCCACTCCAAC
ATCGAGCGCGTGGACTACCTGGATCGCGATTTCAACGCCGCGGTGCTGGCGTTCAACATC
CAGGTGCGCGACCGCAACCACCTGGCCGAAGTGATGCGCCGCCTGCGCCGCCTGTCGGTC
GTGCAGTCGGTACGCCGCCAGTAGGTCCACGCCATGCGTGGATGACGTTCCGCGCACACG
ACATACGGGGTCGGGTGCCGTTTCCCCCCGGGCACCGCGACCACCCCCCCCCCCTGGCCC
GCCCCCCCCCGCCCAAAACCCCCCGGGGTTGCCCCCCCACACCCCCCCCCCCCCAAGCCC
>contig00002 len=852306 cov=32.4 corr=1 origname=NODE_2_length_852306_cov_32.360869_pilon sw=shovill-spades/1.0.4 date=20230425
GCGCGGCACCAAGCGTGACGACGTCGAGCGTGGCCAGGTGCTGGCCAAGCCGGGCACGAT
CAAGCCGCACACCAAGTTCGAAGGCGAAGTGTACGTCCTGTCGAAGGACGAAGGCGGCCG
CCACACCCCGTTCTTCAACGGCTACCGTCCGCAGTTCTACTTCCGCACCACCGACATCAC
CGGCGCAGCTGCGCTGCCGGAAGGCGTCGAAATGGTGATGCCGGGTGACAACGTCAAGAT
GGTCGTCACCCTGATCAACCCGGTGGCAATGGACGAAGGCCTGCGCTTCGCCATCCGCGA
AGGCGGCCGTACCGTCGGCGCCGGCGTGGTCTCGAAGATCATCGAGTAATCTGGTAGTAT
TTGCGCCCCGATGTTGCCTGGGTAGGGCATCGGGGCGTATCAAATGGGAAAGCAGGCACA
GGATGTGCCTTGTGTTCCCCGGACCAGGAAGGGTCAATGCCATTCAGGCGGCGTCAACAG
GCGACTGTTGACAGCTGCCTTGCGTGCCATTATGCTTCTACGTCTGGGCAGGCCGGGAAA
CTGGTCTGCCTACGTTTTTGAGGTCCATGGAGTGACCTTGTCGGCCTGCAGGACTGCGGG
CCGTCCGTATTCAGGAATTTCATGGGGCAAAGCAACCCAGAGGCTTTGTCTGTCGCTCTT
TTAACGAAGGAACCTACCGCCATGGCGGACCAAAAGATCCGGATCCGGCTGAAAGCGTTC
GATCATCGTCTGATCGACCGTTCGGCCAGCGAGATCGTTGAAACGGCAAAGCGGACCGGC
GCGCAAGTGCGTGGCCCGATCCCGCTGCCGACCAAGATCGAGCGTTACACCGTTCTCGTC
TCCCCGCACGTCGACAAGGACGCGCGTGACCAGTACGAGACCCGCACGCACAAGCGCGTG
CTCGATATCGTTGACCCGAATGACAAGACCGTGGACGCGCTGATGAAGCTCGAACTGGCT
GCCGGCGTCGACGTTCAGATCAAGCTGACCTGAGGACTACGACCATGACGAAGAAGTATT
CGTTGGGCTTCGTGGGCCGCAAGGCCGGCATGAGCCGCGTGTTCACCGAAGATGGCCGTT
CCATCCCGGTGACCCTGATCGAAGCAACCCCGAACCGCATCGCGCAGATCAAGACCGTCG
AAACCGACGGCTACAGCGCCGTGCAGGTGACCGTCGGCGCGCGTCGCGCTGCCCTGGTCA
ACAAGCCGGAAGCCGGCCACTTCGCCAAGGCGAAGGTGGAAGCGGGTCGTGGCCTGTGGG
AATTCCGCGTTGAAGACGCGCAGCTCGGCGATTTCGCCGTTGGCGGCGAAGTCAAGGCGG
ACATCTTCGAAGTCGGCCAGATCGTCGACGTCCAGGGTGTCACCAAGGGTAAGGGCTTCC
AGGGCACCATCAAGCGCCACAACTTCCGTATGGGCGATGCAACCCACGGTAACTCGCTGT
CGCATCGCGCGCCGGGTTCGCTGGGTCAGCGCCAGACCCCGGGTCGCGTTTTCCCGGGCA
AGAAGATGTCGGGCCACATGGGCGCGGTGCAGCAGAGCACCCAGAACCTGGAAGTGGTCA
AGGTCGACGTCGAGCGCGGTCTGATCGCCGTTCGCGGCGCCGTTCCGGGCGCGGCGGGTG
GCGATGTGATCGTCCGTCCGGCGAGCAAGGCATAAGGAGAGATGACGATGGAACTCGTTA
TCACGGGTAGCAACAACAAGGTCTCGGTCTCCGACGCCGTGTTCGGTCGCGATTTCAGCG
AAGATCTGGTCCACCAGGTCGTCGTTGCCTACCGCAACGCCGGTCGCGCCGGCACCAAGG
CACAGAAGACTCGCTCCGAAGTGGCTGGTACCACCAAGAAGTCGAAGAAGCAGAAGGGCG
GCGGCGCGCGTCATGGCGCACTGACGGCTCCGATCTTCGTCGGCGGCGGTGTCACCTTCG
CGGCCAAGCCGCGCAGCTTCGAGCAGAAGGTCAATCGTAAGCAGTACCGTGCCGCCATGT
GCGCGATCCTGTCCGAGCTGAACCGTCAGGGCCGTCTGACCATCGTGGAGTCCTTCGATG
TCGAAGTGACCAACACGAAGGGTCTGATCGCCAAGCTGGCCGGCCTGGAAGTGGGCAAGC
GCCCGCTGATCGTCACCGAAGAAGCGTCCGAGCACCTGTACCTGTCCGCCCGCAATCTGC
CGTACGTGCAGGTGCGTGACGTCCAGGGTCTGGATCCGGTCTCGCTGGTGGGTGCCGACA
CGGTCGTCATCACCGCTGACGCGGTCAAGAAGGTCGAGGAGTGGCTGGCATGAACAGCAA
CGAAAAAATCTTCAGCGTGCTGCGTGCCCCGCGTGTCTCCGAAAAGACCGCGCGCCTGCA
GGAACTCTCCAACCAGTATGTCTTCGAAGTTTCGAACGAAGCCACCAAGGCCGATGTAAA
GGCCGCGGTTGAGCAGCTGTTCGACGTCAAGGTCGAAGCCGTCAACGTGGTCAACGTCAA
GGGCAAGAACAAGTCCTTCCGTAACCGTGCTGGCCGCCGCGGCGATTGGCGCAAGGCGTA
CGTTCGCCTGGCCGACGGCCAGTCGATCGATGTAACGGCCAAGGCCTGAGGTACATCCCA
TGCCATTGATGAAATTCAAGCCCACTTCCCCCGGCCGCCGTTCGGCCGTGCGCGTGGTTA
CGCCCGACCTGCACAAGGGTGCTCCGCACGCCGCACTGGTCGAGTCGCAGAGCCGCTCGG
GTGGCCGCAACCACCACGGCCGCATCACCGTGCGTCACGTCGGTGGTGGTGCCAAGCAGC
ACTACCGCATCATCGACTTCAAGCGCAACAAGCTGGGCATCCCGGCGCGCGTGGAACGCA
TCGAATACGATCCGAACCGCACCGCCCACATCGCCCTGCTGTGCTACGTCGATGGTGAGC
GTCGCTACATCATCGCCCCGAAGGGCCTGAAGGCCGGTGATCAGGTGATCGCTGGTTCGG
ACGCCCCGATCAAGGCCGGCAACACCCTGCCGCTGCGCAACATCCCGGTCGGCACCACCA
TCCACTGCATCGAGCTGAAGCCGGGCAAGGGCGCTCAGATCGCTCGCGCCGCTGGTGCGG
CCGTGCAGCTGGTGGCTCGCGAAGGCATCTACGCCACCCTGCGCCTGCGCTCGGGTGAAA
TGCGCAAGGTTCCGGTCGAGTGCTGCGCCACCATCGGCGAAGTCGGCAACGACGAGCACA
GCCTGGAAAAGCTGGGCAAGGCCGGTGCCAAGCGTTGGCGCGGCGTCCGCCCGACCGTTC
GTGGTGCTGCCATGAACCCGGTTGACCACCCGCACGGTGGTGGTGAGGCCAAGGCCGGCC
AGGGTAACCCGCATCCGGTCACCCCGTGGGGTGTTCCGACCAAGGGTTACAAGACGCGCC
ATAACAAGCGCACTCAGCAGTTCATCGTCCGCGATCGTAGGGGCTAATCGACCATGGCAC
GTTCACTCAAGAAGGGCCCGTTCGTCGATCACCACCTCGTCAAGAAGGTGGAGGCCGCTG
CGGGCAGCAAGAAGCCGATCAAGACCTGGTCGCGCCGTTCGATGATCCTGCCTGACATGG
TAGGCATCACCATTGCCGTGCATAACGGCAAGAACCACATCCCGGTTCTCGTCAACGAGA
ACATGGTCGGCCACAAGCTCGGCGAATTTGCCATCACCCGGACCTTCAAGGGTCACGGTG
GTGACAAGAAGTCGGGCAAGTAAGGAGAGATGACAATGGAAGCGAAAGCCATCCTGCGCA
CTGCGCGCATCTCCCCGCAGAAGGCTCGTCTGGTCGCTGACCAGGTGCGCGGTCTGCCGG
CCGAACGTGCGGTCAACCTGCTGAAGTTCTCGGACAAGAAGGCTGCCCACCTGATCAAGA
AGGTGGTGGAGTCGGCAATTGCCAACGCCGAGAACAACCAGGGCGCCGACGTCGACGAGC
TGAAGGTTCAGACCATCATGGTTGATGAAGGTCCGACCCTGAAGCGTTTCATGGCGCGGG
CGAAAGGCCGCGGTACCCGCATCCTCAAGCGCACCAGCCACATCACTGTGGTTGTGGGCG
CCGCCAAGTAAGCGGATAAGGAAAAGACCATGGGTCATAAAGTTCATCCGATTGGTATCC
GCCTCGGCATTTCCAAGGACTGGAACTCCAAGTGGTACGCCAACAAGGCCGAGTTCGCCG
GTTACCTGGCAGCCGACCTGAAAGTGCGCGAAATGCTGCGCAAGAAGCTGGCCCAGGCCG
GCATCAGCAAGATCCTGATCGAGCGTCCGGCCAAGACCGCTCGCGTGACGATCCACACCG
CCCGTCCGGGCGTGGTGATCGGCAAGCGCGGTGAGGACATCGAGAAGCTGCGCAAGGAAG
TGAGCGAGATGATGGGCGTCCCGGCGCACATCAACGTCACCGAAGTGCGCAAGCCGGAAC
TGGACGCGCAGCTCGTTGCCGAGTCGATCGCCCAGCAGCTGGAGCGTCGCATCATGTTCC
GCCGTGCAATGAAGCGCTCGGTCGGCAACGCGATGCGCCTGGGTGCCCTGGGCATCAAGG
TCAACGTTGGTGGCCGCCTCAACGGTGCTGAAATCGCCCGTTCGGAGTGGTACCGCGAAG
GCCGCGTGCCGCTGCACACCCTGCGTGCCGACATCGACTATGGCTTCGCTGAAGCCAAGA
CGACCTACGGCATCATCGGCATTAAGGTCTGGATCTACAAGGGCGAGGTCTTCGATTTCT
CCCAGGTTGGCCAGGAAAAGCAGGACGACACCCCGTCGCGCAACGATCGTCACGATCGCG
GCGACCGTGGTGACCGTCAGCGCCCGGCCCGTGAAGCGAGGTAACGACAATGTTGCAACC
CAAGCGAACCAAGTACCGCAAGGTACACAAGGGCCGTAACGATGGCCTGAGCTGGAGCGC
CAACGCTGTCAGCTTCGGCGAATACGGCCTGAAGGCAACCGCACACGGTCAGCTGACCGC
GCGTCAGATCGAAGCGGCCCGCCGCTCGATCAGCCGCTACGTCAAGCGCGGCGGCAAGAT
GTGGATCCGCGTGTTCCCCGACAAGCCCATCACCAAGAAGCCCATCGAAGTTCGAATGGG
TTCGGGTAAGGGTAACGTGGAATACTGGGTGGCCCAGATCCAGCCCGGCCGCATGATCTA
TGAAATCGAGGGTGTTTCCGAGGAAGTGGCTCGCGAGGCGTTCCGCCTGGCCGCCGCCAA
GCTCTCGGTCACCACCACTTTCGTGACCCGTACGGTGCGCTGATGGATATCAAAACTCTC
CGTGAAAAGTCGGCTGACGAACTCAAGGCCCACCTGATCGACCTGCGTAAGGAACAGTTC
TCTGTCCGTATGCAGCAGGTCACCGGCCAGCTGCCGAAGACCCACGACATTCGCCGGGTC
CGTCGCGAGATTGCTCGCGTCAAGACCCTGCTCGGCAGCACGAAGTAAGGATGGCCGCTA
TGAGCGACAATACTGAAAAGAAGACGCTGCGCACGGTCGAAGGCCGTGTCGTCAGCAACA
AGATGGACAAGACGGTTACCGTCCTGGTTGAGCGTCAGGTCAAGCACGCGCTGTACGGCA
AGTACATCAAGCGCTCGACCAAGCTGCACGCCCACGATGCCGACAACGCCTGCAAGGAAG
GCGATGTCGTCCGCGTGACCGAGATTGCTCCGATGTCCAAGACCAAGAACTGGCGCGTGG
TGGAAGTCATCACGCGTGCGGCTGAATAAGGAGTCTGAATCATGATCCAGATGCAGAGCT
ACCTTGACGTCGCGGACAATTCGGGTGCCAAGCAGGTGATGTGCTTCAAGGTGCTGGGTG
GTTCCAAGCGCCGTTACGCCGGCATCGGCGACATCATCAAGGTCACCGTGAAGGATGCGA
TTCCGCGCGGCAAGGTCAAGAAGGGTGAAGTGTATGACGCCGTCGTGGTGCGTACCCGCA
AGGGTGTGCGTCGCGCCGACGGTTCGCTGATCCGCTTCGACGGCAACGCTGCCGTCCTGC
TGAACAACAAGCAGGAGCCGATCGGTACCCGTATCTTCGGGCCGGTGACCCGTGAACTTC
GTTCGGAGAAGTTCATGAAGATCGTCTCGCTCGCTCCCGAAGTGCTGTGAGCGACAGGAG
ATAATCATGGCTAACCGTATCAAGAAGGGCGACCAGGTTGTCGTCAACGCTGGCAAGGAC
AAGGGCAAGCAGGGCGAAGTCGTCCGCGTCGACGGCGACCGTGTGGTCGTCGCCAACGTG
AACATCGTCAAGCGCCACACCAAGCCGAACCCGCAGGCAGGTGTTGCCGGCGGCGTGGTC
GAGCGCGAAGCTTCGATCCATATCTCCAACGTGAACGTGCTGAACCCGGCTTCGGGCAAG
GGCGAACGCGTTGGCTTCAAGGTGCTGGAGGATGGACGCAAACTGCGTGTGTTCCGCTCC
AGCGGTGAGGCGCTCGACGCCTGAGGAATGTGAAGATGACTTCCCGTCTCGAAAAGATCT
ACAAGGAAGAAGTGGTGCCGGCGCTGATGAAGCAGTTCGGCTACACCAATCCGATGGAAG
TACCGAAGCTCGTCAAGGTCACCCTGAACATGGGTGTCGGCGAGGCTGCCACCAACAAGA
AGATCCTGGAAAACGCCGTCGCGGACATGACCAAGATTTCCGGCCAGAAGCCGGTTGTCA
CCAAGTCGCGTATCTCGGTTGCGTCGTTCAAGATCCGTGATGGTTGGCCGATCGGCTGCA
AGACCACGCTGCGTCGCCACAAGATGTACGAGTTCCTGGACCGCCTGATCAACATCTCGC
TGCCGCGCGTGCGCGACTTCCGTGGTGTTTCCGGTCGTTCCTTCGACGGCCGCGGCAACT
TCAACATGGGTGTGAAGGAACAGATCATCTTCCCGGAAATCGACTTCGACGCCGTCGACG
CGATCCGCGGTATGGATATCGCCATCACCACCACTGCGAAGACCGACGCGGAAGCGAAGG
CGCTGCTGGCAGCGTTCAAGTTCCCGTTCCGTAACTGATCTGTCGAGGAAACCGAAATGG
CAAAGACCTCCATGGTCAACCGCGACATCAAGCGGGAAAAGCTGGCCAAGAAGTACGCTG
AGAAGCGTGCGGCTCTGAAGAAGATCGTGTCCTCCGTGGACGCGACCTACGAAGAGAAGA
TCGACGCCGCAACCAAGCTGGCCAAGCTGCCGCGCGATTCGTCGCCGAGCCGTCAGCGCA
ACCGTTGCGAGCTGTCGGGTCGTCCGCGTGGCGTGTACAGCAAGTTCGGCCTCGGCCGCA
ACAAGCTGCGCGAAGCCACCATGCGTGGCGACGTCCCGGGCCTGCGCAAGGCCAGCTGGT
AATCCCAGCCGGCCCTGCGCTCAGCACCCCCTTGCGGGGGTGCTGAACCGGGGGAGGGGG
CTGTTCAGCTTCCTTTCTGCGAAAAAACCCGAAGAGCCCGACGCAAGTCGGGCTCTTTTG
GCGTATACTCCCGCGTCTTGCCCTGTGCAGACGGGGTTGTAGGAGTGGGCCCCGGCCCGC
TGCATCAAGGGACCTGGCCCGTTTCCAGGAGACAACAGATTTTCGCGAAAGCGGATATCG
GTGCACTCAAAGGTACTCATATGAGCATGACTGATCCCATCGCCGACCTGCTGGTCCGCA
TCAAGAATGCGGCCGCAGTTGGCAAGCAGACGGTGAAAGCCCCGTCGTCCAAGATCAAGG
TTGCGATCGCCCAGGTCCTGAAGGACGAGGGTTACATCACCGACCTGCGCGTGACCCAGC
TGGAAAACAACAAGTCCGAGCTGGAAATCGTGCTGAAGTATTTCGAAGGCAAGCCGGTCA
TCGCGACCCTGAAGCGCTTCTCGCGTTCGGGCCTGCGCCAGTACCGCGGCAAGAGCGAGC
TGCCGAAGGTCATGAACGGCCTGGGTATCTCCATCATTTCCACCTCCAAGGGCATCATGA
CTGATGCGCAGGCGCGCCAGCTGGGCGTCGGCGGCGAAGTCCTGTGCTTCGTGGCCTAAG
GCGAAAGGAGTAGAACTATGTCCCGCGTAGCCAAGAAGCCGATCACCCTGGGTAAGGTTG
AACTGAACGTCCAGTCGGACAGCGTCACCGCCAAGGGCCCGAAGGGCACCCTGTCGCTGG
CCAAGCCGGCCGGCATTGCCATCAACGTCGACAATGGCGTTGCCACCCTGAGCACCGAGA
ACGCCGAGCTGGTCGCACTGACCGGCACCGTGCGTGCGATCCTGTCCAACATGGTCAAGG
GCGTGTCCGAAGGCTTCGAGCGCAAGCTGGAGCTGGTTGGCGTGGGTTACCGCGCTGCCA
TGCAGGGCAAGGACCTGAGCCTGTCGCTGGGCTTCTCGCACCCGGTCGTGTTCGTGGCGC
CGGAAGGCATCACCATCACCACCCCGACCCAGACCGAGATCCTGGTCCAGGGCGCTGACA
AGCAGGTCGTCGGTGAAGTCGCCGCCAAGATCCGTGCGTTCCGCAAGCCGGAGCCGTACA
AGGGCAAGGGCGTGAAGTACTCCGACGAAGTCATCATCCGTAAGGAAGCCAAGAAGGCGT
AAGTGCGAGTCCCTCGCAAGAGCCCGCACATCCATGTGCGGACTCCTCAGGGAGAAGCCC
ATCCTTCAGCTTTCAAGGAATAATCAAAATGAACAAGAACATCGCCCGCCTGCGTCGCGC
CAAGTCGACCCGCGCCCACATCCGTGAGCTCGGCGTCGCCCGCCTGTCGGTGCTGCGCAC
CGGCCAGCACCTGTACGCCCAGGTCTTCACCGCTGACGGTTCGAAGGTGCTGGCTGCCGC
CAACACCACCCAGACCGACGTCAAGGAAGGCCTGAAGAACGGCAAGAACGCCGATGCCGC
TGCCAAGGTTGGCCGCATCGTCGCCGAGCGCGCCAAGGCCGCCGGCGTCGAGAAGGTTGC
CTTCGATCGTTCGGGCTACCGCTACCACGGCCGCATCAAGGCCCTGGCAGAAGCGGCCCG
CGAAGCCGGCCTGCAGTTCTAAGGGACAAGGGCAGGGGGCCGATGGCCTCCTGCCTGCCT
GCTCGCCAGCCTGAGCGAGGCTGGACGGCGCCGCTCTTCTGCAGTGGCCCACCGGAACAA
CGCGTCACTCCACAACCATAAGCGGCCTCGAGCCGTACATACCCAAACAACCAAGGAATC
AACATGGCAGAAGAGCGTCAGCAGCGGGGTCGCGATCGCGACCGTAACCGCGAAGAGAAG
ATCGACGACGGCATGATCGAAAAGCTGGTCGCGGTCAACCGCGTCAGCAAGACCGTCAAG
GGTGGCCGCCAGTTCACCTTCACCGCCCTGACCGTTGTCGGCGACGGCGAAGGCAAGGTC
GGTTTCGGTTATGGCAAGGCCCGCGAAGTGCCGGTCGCCATCCAGAAGTCGATGGAACAG
GCCCGCAAGAACCTGGTCAGCGTTGACCTGAACAACGGCACCCTGTGGCACACCATCAAG
GATGGTCACGGCGCAGCCCGCGTGTTCATGCAGCCGGCTTCGGAAGGTACCGGCGTGATC
GCCGGCGGTGCCATGCGCGCCGTGCTGGAAGCCGTTGGCGTGAAGAACGTGCTGGCCAAG
GCCACCGGTTCGCGTAACCCGATCAACCTGGTGCGTGCCACCGTGAAGGGCCTGTCTGCT
GCGCAGTCGCCGGCTCGCATCGCGGCCAAGCGCGGCAAGAAGGTGGAGGAACTCAACCAT
GGCTAATGAGTCCAACAAGACTGTGAAGGTCCGCCTGGTGCGTGGCCTGCGTGGTACCCA
GTCGCGTCACCGCCTGTCGGTGCGTGCCCTGGGCCTGAACAAGCTCAACGATGTGCGTGA
ACTGAAGGACAGCCCGCAGGTACGCGGCCTGATCAACAAGGTTCAGTACCTCGTCCAGGT
TGAGGAGTAATCGACCATGACTCTGCGTCTCAATGAACTGAGCCCGGCACCGGGCGCCCG
CACCGAGCGCACCCGCGTCGGCCGCGGTATCGGCTCGGGCCTGGGCAAGACTGCCGGCCG
CGGCCACAAGGGTTCGTTCGCCCGTAAGGGTGGCGGCAAGATCAAGGCTGGCTTCGAAGG
CGGCCAGACCCCCATGCAGCGTCGTCTGCCGAAGATCGGCTTCCGTTCGCCGATCGCCAA
GGACACCGCTGAAGTGCTGCTGTACGCGCTGGACAAGCTGCCGGCCGGTGAGATCGATTT
CGCCGCCCTGCGTGCTGCCAAGCTGGTCCCGAGCACCGCAAAGAAGGCCAAGGTCGTCGT
CAAGGGCGAAGTGACCAAGGCGTTCACCCTGAAGGGTATTGCTGCCACGGCGGGTGCCAA
GGCTGCAATCGAAGCTGCCGGCGGCAGCGTAACGGAGTAAGAAAATCATGGCGCAAGCTG
GCATCGGTAACCTCGCGGGCGGAATGGGCAAGTTCACTGAACTTCGCCAACGTTTGCTGT
TCGTCGTCGGGGCTTTGATCGTCTATCGCATCGGCTGCTACGTGCCGGTGCCGGGCGTCA
ATCCCGATGCCATGCTTGCCATGATGCAACAGCAGGGCGGCGGCATCGTGGACATGTTCA
ACATGTTCTCGGGCGGCGCCCTGCACCGTTTCAGCATCTTCGCGCTGAACGTGATGCCGT
ACATCTCGGCATCGATCGTGATGCAGCTGGCCGTGCACATCTTCCCCGCCCTGAAGGCGA
TGCAGAAGGAAGGTGAGTCCGGCCGCCGCAAGATCACCCAGTATTCGCGCATCGGCGCCG
TGCTGCTGGCAGTGGTGCAGGGCGGCTCGATCGCGCTGGCCCTGCAGGGCCAGGTCTCGC
CGTCGGGCGCTCCGGTCGTGTATGCGCCGGGCATGGGCTTCGTGCTCACTGCCGTGGTCG
CACTGACCGCCGGCACCATGTTCCTGATGTGGGTCGGTGAGCAGGTCACCGAGCGCGGCA
TCGGCAACGGCGTGTCGCTGATCATCTTCGCCGGTATCGTGGCGGGCCTGCCGGGTGCGG
TCATCCACACCTTCGATGCCTACCGCGACGGCAACATCCAGTTCATCCAGCTGCTGCTGA
TCGCCATCGTCGTGCTCGCCTTCACCTTCTTCGTGGTGTTCGTCGAGCGTGGCCAGCGCC
GGATCACGGTCAATTACGCGCGCCGTCAGGGTGGTCGCAACGCGTACATGAACCAGACCT
CGTTCCTGCCGCTGAAGCTCAACATGGCCGGCGTCATCCCGGCGATCTTCGCCTCGAGCC
TGCTGGCCTTCCCGGCCACCCTGGCCATGTGGTCCGGCCAGGCCGCCAACCAGAGCAGCT
TCGGCCAGGTCCTGCAGAAGGTCGCCAACGCCCTGGGCCCGGGCGAGCCGCTGCACATGA
TCGTGTTCGCTGCGCTGATCACCGGTTTCGCGTTCTTCTATACCGCGCTGGTGTTCAACT
CGCAGGAAACCGCCGACAACCTGAAGAAGTCCGGTGCGCTGATTCCGGGCATCCGTCCGG
GCAAGGCGACCGCCGACTACATCGACGGCGTGCTGACCCGCCTGACCGCGGCCGGCTCGG
CGTACCTGGTGATCGTCTGCCTGCTGCCGGAACTGATGCGCACGCAGCTGAACGCCTCGT
TCTACTTCGGTGGTACTTCGCTGCTGATCGTGGTGGTGGTGGTGATGGACTTCATCGCCC
AGGTGCAGGCGCACCTGATGTCCCACCAGTACGAGAGCCTGCTGAAGAAGGCCAACCTGA
AGGGTGGCAACCGCGGCGGTTTTGCCCGCGGCTGATAGGCCTGTTATACTTTCGTCTTCC
TGACGTGATGGTCCCTCCGCTTCGCGGACTCCGGCCACACAAACGAAGGGCGGCCCCCGC
AGCGGTTCCGGGTGGGGGTGTGATGAGGTGGTCCCGCGCTGGAGTAGCGCGGGCGGCCCC
GGGGGAAACCCCAGGTCCAACCCCATCCGGCGCCGGAGCCTGGGCACACTCCCCAGGCCG
GGTTCATGAAACCAATGGTTTCACGGGCTTCCATGTAAACCGGAACCTTGTTAGTATCGC
TAGTTCACTTTTTTGATCCATCCTGCCGGATTGGCGTGCCCGAGGCGCGCTGTCGGCCAT
CACTCAGCTGGAGAACCGCGTCATGGCGCGTATTGCAGGCGTCAACCTGCCAGCCCAGAA
GCATGTCTGGGTCGGGTTGCAAAGCATTTACGGCATCGGCCGTACCCGTTCGAAGAAGGT
CTGCGAAGTCGCAGGCGTTGCTTCGACCACCAAGATCCGCGATCTGTCGGAGCCGGAAAT
CGAGCGCCTGCGCGCCGAAGTCGGCAAGTACATCGTGGAAGGCGATCTGCGCCGTGAAAT
CGGTATCGCGATCAAGCGCCTGATGGACCTGGGCTGCTACCGCGGCCTGCGTCACCGTCG
TGGCCTCCCGCTGCGTGGCCAGCGCACCCGTACCAACGCCCGCACCCGCAAGGGTCCGCG
CAAGGCGATCAAGAAGTAAGGGACTGAGAAATGGCTAAGCCCGCTGCTAAGACCAAGAAG
AAGATCAAGCGCGTCGTCACCGACGGCGTTGCCCACGTCCACGCTTCGTTCAACAACACC
ATCGTCACCATCACCGACCGCCAGGGCAATGCTCTGTCGTGGGCGACCTCCGGTGGCGCT
GGCTTCCGCGGTTCGCGCAAGTCGACCCCGTTCGCTGCCCAGGTGGCTGCTGAAAAGGCC
GGTCGTGCTGCGCTGGACTACGGCGTGAAGTCGCTGGAAGTCCGCATCAAGGGCCCGGGT
CCGGGCCGTGAGTCGGCCGTGCGTTCGTTGAACAACGTCGGCTACAAGATCACCAACATC
ATCGACGTGACGCCTATCCCGCACAACGGGTGCCGTCCGCCGAAGAAGCGTCGCGTCTAA
AGGGAGCGATAAGAAATGGCTCGTTATATCGGTCCTACCTGTAAGCTCGCCCGCCGCGAA
GGCGCCGACCTGTCCCTGAAGAGCCCGGCGCGTGCGCTGGACTCGAAGTGCAAGCTGGAG
CAGAAGCCCGGCCAGCACGGCGCCACTGCCCGCAAGGGCAAGCTGTCCGACTACGCCACC
CAGCTGCGTGAAAAGCAGAAGGTCAAGCGTATCTACGGCCTGCTGGAGCGTCAGTTCCGC
AACTACTACAAGAAGGCCTCGACCAAGAAGGGCAACACCGGCGAGAACCTGCTGCAGCTG
CTGGAAACCCGCCTGGACAACGTCGTCTACCGCATGGGCTTCGCCGTGACCCGTCCGGCT
GCCCGTCAGCTGGTGTCGCACCGCGGCGTCACCGTGAATGGCAAGTCGGTCAACCTGGCT
TCGTACCAGGTCAAGGCTGGCGACGCCATCGCCCTGTCTGAAAAGGCTGCCAAGCAGCTG
CGCGTCCAGGAAGCCCTGACCGTCGCCGCCCAGCATGACCTGAGCCCGTCGTGGGTTGAA
GTGGATTCCGGCAAGTTCACCGGCATCTTCAAGGCTGTTCCGGATCGTTCGGATCTGCCT
GCGGACATCAACGAAGCGCTGATCGTCGAGCTGTATTCGAAGTAATTCACATTGGAGAGC
CCCCGGCGACGGCCGGGGGTTCACTAGGAGAACCCGCAACATGACGGTTACCGCCAACCA
GGTTCTGCGTCCTCGCGGTCCGCAGATCGAACGCCTTACCGACACCCGTGCAAAGGTCGT
TATCGAACCTTTGGAGCGGGGTTACGGGCATACGCTGGGTAATGCCCTGCGTCGCGTGCT
GCTGTCGTCCATCCCGGGCTTCGCCATCACGGAAGTCGAAATCGACGGCGTGTTGCATGA
GTACACCACGGTCGAAGGTCTGCAGGAGGACGTGCTCGAAGTCCTGCTGAACCTGAAGGA
CGTGGCCATCCGTATGCACTCCGGCGACAGCGCCACCTTGTCCCTGTCCAAGCAGGGCCC
GGGCGTTGTCACCGCTGCCGACATCAAGGTCGACCACAATGTGGAGATCCTGAACGGCGA
CCATGTGATCTGCCACCTGACCAAGGATACGGCGATCAACATGCGTCTGAAGATCGAACG
TGGTTTCGGCTACCAGCCGGCTGCCGCGCGTCGTCGTCCGGACGAAGAAACCCGTGCCAT
CGGCCGCCTGGTCCTGGATGCCTCGTTCTCGCCGGTCCGCCGTGTCGCCTACGCCGTGGA
AGCGGCGCGTGTCGAACAGCGTACCGACCTGGACAAGCTGGTCATCGATATCGAGACCAA
CGGCACCATCGATGCCGAGGAAGCCGTGCGCACCGCCGCCGACATCCTCAGCGACCAGCT
GTCGGTGTTCGGTGACTTCACCCACCGCGACCGCGGTGCGGCCAAGCCGGCCAACAACGG
CGTGGATCCGGTGCTGCTGCGCCCGATCGACGATCTGGAGCTGACCGTGCGTTCGGCCAA
CTGCCTGAAGGCTGAAAGCATCTACTACATCGGCGATCTGATCCAGAAGACCGAAGTGGA
GCTGCTGAAGACCCCGAACCTGGGCAAGAAGTCGCTCACCGAGATCAAGGAAGTGCTGGC
TCAGCGCGGCCTGTCCCTCGGCATGAAGCTGGAGAACTGGCCGCCGGCCGGCGTCGCCAG
CCACGGCATGCTGGGCTGATATCGGTAATGCCTGGAGGCTCCACCGCTCGCGGTGGAGCC
TTCAACGCAACACACCATGCCACGACGAACCGCAGGTTCGCGGGCAGGTCGTCCAGGACG
GGCGGCCAGGACCAACCGCAGTCCGCGCAGTAACGCCAGGATGGCGACAACGATCCACAC
AGCCGCATCATTAACCAAGGAATATCACCATGCGTCACCAGAAGTCTGGCCGTAAGTTCA
GCCGCACCAGCGCGCACCGCGAAGCGATGTTCAAGAACATGGCCGCCTCGCTGTTCAAGC
ACGAGCTGATCAAGACCACCCTGCCGAAGGCCAAGGAACTGCGCCGCGTTGCCGAGCCGC
TGATCACTCTGGCCAAGGTCGACTCGGTCGCCAACCGCCGTCTGGCCTTCGCCCGCCTGC
GCGACAACGAAGCCGTGGGCAACCTGTTCACCATCCTGGGCCCGCGCTACGCGAACCGTC
CGGGCGGCTACCTGCGCCTGCTGAAGTGCGGTTTCCGCGCCGGCGACAACGCACCGATGG
CCTACGTCGAGCTGGTTGACCGTCCGGTCGTGGCCGAGGAAGTGGCCGAGTAATCGGACC
GCTCCAACGCGACACAGCGAAAGCCCGGCTCCTGCCGGGCTTTTGCGTTTCCAGGGGTCG
GATCCCTTTCCGCAGGAAAGGGCTCTGACCCCGAGCAGGCAGCACCGCAGGTCAGATCCC
TTTGCATTCGCAAAGGGATCCGACCCGCACCGTTCCGACAGGCGTCACCTGTGGCGGTTC
GAATGGGGCGCGCTCTCGGTTACGCTTGGCGCCTTGATCCATTCGAGCGTTGACGATGAA
TCCACTGCGCTGGCCCTTCCGCGCCCAGTTCTTCCTGGGCTTCCTGATCTGCGCGGGCCT
GCTCGGCTACGCGATCTTCCTGCAGCTGAAGATGGGCCTGGAGCCGTGCCCGCTGTGCAT
CTTCCAGCGCCTGGCTTTTGCCGCGCTGGGCCTGTTGTTCCTGATCGGTGCGCTGCATGG
GCCGTCCAACCGTCCCGGCCGCGCCACCTACGGCGTGCTCGCCTTCATCGCGGCGGCCGT
CGGCGTGGGCATCGCTGCGCGCCACGTCTACGTGCAGATGCTGCCGCCGGAGATGGGCGC
GACCTGTGGCCCGCCGCTGAGCTTCCTGCGCGAGACCATGGGGCCGCTGGAAGTGTTCCG
CACGGTGCTGACCGGTACCGGCAACTGCGGCAACATCGACTGGACGTTCCTGGGCCTGAC
CATGCCGATGTGGTCGGGCGTGTGGTTCGTGCTGCTGGCGCTGTGGGCACTGGTGGTGTC
GCTGCGCAAGGTCAAGCGCTGAAGCAGGATGGGGTCGGATCCCTTTGCATCGCAAAGGGC
TCTGACCCCATTCCCGGTGCGGGGTCAGAGCCCTTTCCTGCGGAAAGGGATCCGACCCCT
GTCTCCTCAGAAGTCCTGCTGCAGGCTCAGGTAGGCGCCGCGGCGCGGTCCCCATTGCGG
GGCGAACACGCCCACACCGCCGCCATCGCGCAGCTGGTAGCTGCGATCCAATGCGTTGAT
CACGGCCAGCTGCACGTGCAGCGGATGGCCGCTGTCGGCATTGAAATCATGCCCGGCGCT
GAGGTTCACCTGCAGGTAGGACGGCAGCTCGCCGCCGTTGGGCACGCCCTCGATATCCGA
ACGCAGGCCGCTGCCGAACACGTAGTTGGCACCGACCCGGTTGTGCCCGGCGAAGGCGTA
GCTGAGGCCCCCCGACGACGTCAGCTTCTGGTCGTGGTCCAGGTGGATCCAGTGGTCGGC
CACATAGGCCAGCGCGTCCGGATCGAGGTTGTACTGGCTGGTGATGACCTGGGTGCCGAT
GGCCTTGTTGTACGCCGCGTTGAAGTAGGCGCTGAACGGACCGTTGCTGTAGTCGGCACT
GAACTCCAGCCCACGGATATGGCCGCGGCGGTAGTTGAACGTCGAGTAGATGTAGGCGGC
GCCGAACTGGCCTTCGTCCTGCAGGCGCGCGACGCGGCGGTCGTAGGCGTCCAGGCCCAG
GGTCAGGTGTTCACCCAGCTGCTGCGAGACGCCGATGTCGTAGTAGTCGCTGCGTTCGGC
CAGCGGAATGTTGTTGCCGCCGCCCGGCTGCTGGTTGGTGGTGCCGTCGTACAGGGCGAT
ATCGCTGCTGGCGATCAGCTCACTGGCCGGTGGCGTGAAGTAACGCGAATAGCCGGCATG
CACGGTGGTGCTGTCGCTGGCATTCCAGACCGCGCCCACGCGGGGGCTGAGCTGGCCCTC
GGTGCGGCCGAAGGCCTTGTAGCGATCACCACGCAGGCCGTAGTTCACTGTCCAGTCGTC
GCCGATCTTCCACTCATCCTGCACGTACACCGCCAGCGTGCTGGCGTGGAAGGCGCTGCG
GTCTGGAATCAGCAGTGGCGTGGTGCTGGATTGCTGGCCGGCGCCATCGACCGGGAACAC
CCAGCTGTTGTTGCTGGCGCGCGCATTCTCGTAGTTGCCGTACAGGCCGTATCGCAGCGT
GTGGTCGTTGCCCAGCGGGGTGGAGAGGTCGGCCTGCAGCGTGTTGGCGCGGTTGCTGCG
CTGGACCTGGGAGGCGACGCCACTGAATACCAGATCGCCGATGACATCCGGGTTGAACGC
CACGTCGCTGTAGCGCTGCCCGGCGGACAGCTGGTAGGCGGTGCCGCCCAGCGTGCCCTG
CAGCACCAGCATGCCGAAGCGGGTGGTCTCGCGCTGGGTTTCATCCAGCTGGCTGGAGTC
GAAGGTGGTCGTGTCCAGGTAACCGAACTGCGGGGTCTGCCCGGGATTGACCGGGATCTG
GAAGCGATTGTTGGCAAAGCCGGCGAACACGCTCAGGCGGGTGTTCTCGTTGACCAGGTA
GGTCAGGTCGGCGAAGGCTTTGCCCTGGTGCGTGTCGTCGTGCAGCGGCTTGCGCGAGCG
GGTCGGGTTCTCCAGGCCGACCTCGTTCTGGTCGTAGTTGCCGGTCAGGAACCAGCTCCA
GCGCCCTTGATTGCCCCACCACGAGGCATTCGGATTGATCTTGCCGAACGAGCCTGCGGT
CAGACCGGCGCTGCCGCCATTGCCGAGCTCGGCGCCGCTGCGGGTGGTGATGTCGACCAC
CGCAGCGGTGCGCTCGCCGAACTGCGCCGGCAGCGCCCCGTCCATCAGGCGGATGCTCTT
GATGGTGCGGGCATCCAGGGTCTGGCCGAAGCCGGAGATCGATTCGGGCAGCAGTACGCC
GTTGATGCGGTACTGCAGGTTCGCGTGGTCGCCGCGCACGTGCACGCCACCGTAGGAATC
CTGGACCACGCCCGGAGCCTGCAGCAGCACCTGGCTGAGCGGCGCGGAGGCACCCAGCGG
CTGCTTCTGGATGTCCTCGGCGGTGATCTGGTACTGGCTGCTGCCGATGTCCGGCGACAG
CGCATTGCGGGCTTGGTCGAGCTGGGCGCTGACAGTGACCGTGTCGAGGTCCTTCACGGG
AGCGGCGGCATCGGCGGCCATAGCGAGGGTGGGCAGACTGGCCAGGGTCAGGGCGAAGGT
AATGCCGGTAGCGAGCAGGGAGGGCTTCATGGCAGATAGGCTGTGGAAGGGTCCGACGGG
GACGGAGTGTTACTTCGTAACAGTGCGTGGCGAATCATGCGCCTGTCCGGGCGGCCGTGG
CCATGCGGTTTCTGGCCGATCGCGATGCCCTTTCCCCGGCGTTCAGTCATGTGCAGGGCG
TGCCCAGCCCTTTGCGCCAGCGGCTGGCTCTGCGACCATGACCGCCCCCCTCCCCGGAAG
TCTGCAATGAGCCTGTCCGCCGTTCCGCCCGTCCTCGATCCTGCCGCGACCGCCGCTGGC
GCTGCCTGGTCGCCGGAGAGCTGGCGCGGCAAGACCGCGCTGCAGATGCCGACCTACCCG
GACCCGGTGGCGCTGGACGCTGCACTGCATGAGCTGAAGCGCCTGCCGCCGCTGGTCACC
TCGTGGGAAATCCTGGCGCTGAAGCAGCAGTTGGCCGAGGCCCAGGAAGGCAAGCGCTTC
CTGCTGCAGGGCGGCGATTGCGCCGAGAACTTCAGCGACTGCGAATCGGGCACGATTTCC
AACCGATTGAAAGTGCTGCTGCAGATGAGCCTGGTGCTGGTGCATGGCCTTCGCCAGCCG
GTGATCCGCGTCGGGCGCTTTGCCGGCCAGTACGCCAAGCCGCGTTCGGCCGATACCGAG
ACCCGCGACGGCGTGACCCTGCCCAGCTACCGCGGCGATGTGATCAATGCGCCGGCGTTC
ACCGAGGCGGCGCGCCTGCCGGATCCGAAGCGGATGCTGCAGGCGCATGCGCATTCGGCG
ATGACCATGAACTTCGTGCGTGCGCTGATCGATGGCGGCTTCGCCGACCTGCATCATCCG
GAGTACTGGAACCTGGAGTGGGTGCGGCATTCGCCGCTGGCCGCCGAGTACCAGAAGATG
GTGGCGTCGATCGGTGATGCGGTGCACTTCATGGAAACCCTGGCCGGGGCCCGCGTGCAC
AACCTCAACCGCATCGACTTCTACACCTCGCATGAAGCGCTGCTGCTGCCCTACGAGCAG
GCGCTGACCCGGCAGGTGCCGCGCCAGCAGGGCTGGTTGAACCTGAGCACGCATTACCCG
TGGATCGGCATGCGCACCGCCGCGCTTGACGGCGCGCACGTGGAATACCTGCGTGGCGTG
CGCAATCCGATTGCGATCAAGGTCGGCCCGTCGGTGACGCCGGACCAGCTGCTGCGCCTG
ATCGATGTGCTCAACCCGCATGACGAGCCAGGGCGACTGAGCTTCATCCACCGCATGGGG
GCAGCGCAGATTGCCGATAAGCTGCCGCCGCTGCTGGATGCGGTCAAGCGCGATGGCCGT
CGCGTGCTGTGGGTGTGTGACGCGATGCATGGCAATACCGAGAGCACCGCCAATGGCTTC
AAGACGCGCCGCTTCGACAACGTGCGTGGCGAAGTGGAGATGTCGTTCGATCTGCATGCG
GCCGCAGGCACGCGACTGGGCGGTGTGCACCTGGAACTGACGGGCGAAGACGTGACCGAA
TGCACCGGTGGCGCGCGCGAACTGACCGAGCGCGACCTGGAACGCGCGTATCGTTCGACG
GTGGACCCGCGGTTGAACTACGAGCAGTCGCTGGAGATCGCGATGGCGATCGTGCGCAAG
CAGGAGCAGGTGCGGTAAGGGCGTTGCGGCAGGGCTTGCAGCCCTGCACCTGCTGACGCA
ACGGCAACGGCAACGGCAACGGCAACGGCAACGGCCTAAGCAACGGCAACAGCATGCATT
CCGTGGGATGGCGGGGCGATGTGGGCAGGCAGGACACGCCGTGAACCCCCCTCCGGGGTC
CGGCACAGCCGCCAGCGGCTGGGCCGGACCGCGGAGCGGGATTCACGGCGTCTCCCGCAA
CCGGCCCCACTCCGCCATCCCACAGGAAGCCCGCTTCTGCTTCGGCTGTTGCTGTTGAGG
TTGCCGGCCAGCGGCCGGCACTACCGCAGGTGCAGGGCTGCAAGCCCTGCCGACCAACAC
GCTGCTTACGAACGACTGACGTGGCGCTCATGCGCCATGCGCGAGTCTGTCCACTTGGCT
GTTCGAGTGGAGGTGGCAACGGTGCACTGGCAAAGCGCACAGGCATACGCATGGCCGTTG
GGATTGGCCGTAGTGGTGGGCGGCATCGGCGCGTGGCTGATCCTGTGGATCTACCATCGG
CTGAAGGGGCGCGATCGTCGGCGCGCGCGTATCGGGCGTGTGCTCGGGCTGCCGATGGCC
ACCGCATGGCCGCTGCTGCTGTTGATCCCTGCATTGCAGGCCACGCCGCTGCAGGATCCC
GTTCTGGGCAACCTGCAACGGGTGCTGCATATCGCGCTGACCGCGTGCTTCATCTGGCTG
CTGGTGCGGGCGGTGGCGGCGGGCGAACGTGCCATCCTGCGCAGCCATCCCATCGATGTC
TCCGACAACCTGGAGGCGCGCCGCATCCAGACCCAGACGCGGGTGCTCAGCCGCGTGCTG
ATGGGCGGCATCATCGTGCTGGGCGCGTCGCTGGTGCTGCTGACCTTCCCCATGGTGCAG
AAGATCGGCACCGCGCTGCTGGCCTCGGCGGGCCTGATCGGCCTGGTGGCCGGTATCGCT
GCAAAGCCCGTGTTCGGCAATCTGATCGCCGGCCTGCAGATCGCAGTGACGCAGCCGATC
CGGCTGGATGATGTGGTGATCGTCGAAGGCGAGTGGGGGCGCATCGAGGAGATCGGCAGC
AGCTATGTGGTGGTGCGCATCTGGGATGAGCGGCGAATGGTGGTGCCGCTGACCTGGTTC
ATCGAGAACCCCTTCCAGAACTGGACGCGGCGCAGCGCCGACCTGCTCGGCACCGCGTTC
CTGTGGCTGGACTATCGTGCCCCGGTGGCAGCGATCCGTGCCGAGCTGGAACGCATCTGC
CGCGGTGAAGCGCTGTGGGATGGCCGGGTCTGCGTGACCCAGGTGACCGAGACCAGCGAG
CGCGCGATCCAGGTGCGCCTGCTGGTCAGTGCGCGCAGCTCCGGTGATGCCTTCGATCTG
CGCTGCCTGGTGCGCGAACGCATGCTCGATTTCCTCGCGCGCGAGCATCCGCAGTCGCTG
CCGCAGGTGCGTGCGCGGCTGCAGCATGCAGACGAACTGGACATGCCGCGCGGTCCACGT
GCGCGCACTGCGGATGTGCGTTCGCCGGGGGCTGAAGACGGTGAGGCGGCGATCGTGCCG
GTAGAGCCCGACCAGCCGCTGTAGAGCCGAGCCATGCTCGGCTGCTTTCGATTTTCCGTT
GAAGCCGGGCGTGGGCTCGGCTCTACAGAAACACGATCACGGCTCGCCGGCGTCGATCAG
GGTGTCGGTGTCGAAGTGCGGCGGGCGTCGCGCGCGGGTGCGCTGTTCGTAGGCGTAGGC
CATTTCGATCAGCTTCGGTTCGCTCCAGGCGGTGCCCATGAACAGCAGGCCGACCGGCAG
GCCATTGATCTGGCCCATCGGCACGCTGAGGCTGGGATAGCCGGCGACGGCGGCGGCGCT
GTAGCTCTCGCCGGGGAAGTCGTCGCCTTCGCTGCGGATCGGCCACGCCACACCGGTGGT
CGGCGCCACCAGGGCATCGAGCTGGTGGGCGGCGAGGGCGGCGTCGATGCCTTCCGCGCC
GGCCAGCCGGCGCGCATCGCTGCGTGCACGGATATAGGCGGGGTCGGCCAGGCCGGCGGT
AGCGTCGGCCGCCACCAGCAGTTCCTGGCCGAACAGGCCCAGCTCCTGCTTGCTGTGCGC
CTGGTTGAAGGCGATCAGGTCGGCCAGGCTGCGTAGTGGCGCGCGATGGGTGCTGAAGTA
GCGCTCCAGCCCGGCCTTGAATTCGTACAGCAGCACCGTGCGTTCCGCCTCGGCCCAGGC
GCCCTGGTTGGGCAGCTCCACCGGCACCACGAAGGCACCCGCCCGGCGCAGCTCGGTGGC
CGCCTGTTCGATGAGCGGCGGCATGCCGCGGTATTTCAGCAGCGGTGTCTGCAGCAGGCC
GATGCGCTTGCCACGCAGGCCCTCCGGGTCCAGGCGCGCGGTGTAGTCGTACACCGCGCG
GCCAGGCATGGTCGCCGTGGCCGGGTCGGCATCGTCGCGCCCGGCGATAGCGGTCAGCAC
GGCTGCAGCGTCGGCGACGCTGCGGGTCATCGGTCCTGCGGTGTCCTGGCTGAAGGAAAT
CGGGATGATGCCCTCGCGGCTGACCAGGCCGACGGTCGGCTTGAGGCCGACGATGCCATT
GACCGCCGCAGGGCAGACGATGCTGCCGTCGGTTTCGGTGCCGATCGCCACGCTGGCCAG
GTTGGCGGCGACCGCCACCGCGCTGCCGCTGCTGGAGCCGCAGGGCGAGTGGCTGAGGCG
ATAGGGATTGCGGGTCTGGCCGCCGCGCGCGCTCCAGCCGGACACCGAATCGTTGCCGCG
GAAATTGGCCCACTCGCTGAGATTGGTCTTGCCCAGCACCACCGCGCCGGCGTCGCGCAG
CCGGCGCACCAGGTAGGCGTCGTCCGGGCGGAACCCCTGCAGGGCCAGCGAGCCGGCGCT
GGTGGCCATCGGGGCGGCGTTGATGTTGTCCTTCAGCAGTACCGGAATGCCGTGCAGCGG
GCCGCGCAGGCGTCCATCACGGCGCTCGCGGTCGCGCGCAGCGGCTTCCTTCAGTGCATC
CGGGTTGAGCTCGATCACCGCGCGCAGGCGCGGCCCGGTGCGGTCCAGGGTGGCGATGCG
CTGCAGGTAGGCCTGGGTCAGGGTGGTGCTGTCCAGCTCACCGGCGCTCATCCGCGCCTG
CAGGTCGGTGACATCGGTTTCGGCGTACGGGAACGGCACGTTGCGGCTCGCGGGTTCGGC
CGCATGCGCGCTGGACGCGGCCGGGCTGCAGCCAGCCGAAAGCAGCGCAGGCAGCGCGGC
AAGCAGGCAGGTCAGCAGAGGCGGCAAGGACGGGCGCATGGGGCGGCTTGGTCGGCTCCA
ATCCCCAGTGTAGCCGGTGCTCAGCGGTGGCGCTTGCGCAGGTCGCGGGCGAGGACGTAG
ACCACGATCAGGTTGATCGCCAGGATCGTCCACGATGGCCAGCCGGGATGGCGGATGATC
GCGAAGATGTCAAAAGGCAGGTACAGGGAGGCGGTCAGGCAGCCCAGCCAGGAGGCCCAG
GCCTTGGCCCGCCACAGGCCCCAGGCTTCGACCAGGTGCAGCAGGCCGTAGCCGATCATC
CCCGCCGCGGCCAGGTGGACCGCGTCGGGGCTGATCATGTGCAGCAGCGAGGGCAGGGTG
CCATGGTCCGGATCCAGGCTGAAACGCCGGATCAGGACCATGATGCCGTGCCGCAGCGGC
TGCGGTCCGAGCACTTCCAGCCCGGTGGCGGCCAACAGCGCCAGCATCGCCTTGCTCGCT
TCGAGCAGGGCGATGACGTGGAGGCCCGGATGCCGGTGCGGATCCGGGTTGTAGCCGCTC
TGGTCCACGGGGTGCTGGCTCAGCCGCCGCGCGAAGCCTTCTTGCGGTCGCTTTCGGTCA
GGAACTTCTTGCGCAGACGGATCTCCTTGGGGGTGATCTCGACCAGCTCGTCGTCTTCGA
TGAAGTCCAGGGCCTGTTCCAGCGAGTACTTGATCGCCGGGGTCAGCTGGATCGCGTCGT
CCTTGCCCGAAGCGCGCATGTTGGTCAGCGGCTTGGTCTTGATCGCGTTGACGGTCAGAT
CGTTGTCCTTGGAGTGGATGCCGACCAGCTGGCCTTCATACACGTTGTCGCCTTCGGCAG
CGAAGAGCTTGCCGCGCTCCTGCAGCGGACCCAGCGAGTAGGCGGGAGTGACGCCCGGCG
CATTGGCGATCATCACGCCGTTGATGCGCTTGGCGATCGCACCCTGTTCCTTCGGACCGT
AATGGTCGAACACGTGGAACAGCAGGCCCGAACCCTGGGTCAGGGTCTTGAACTCGTTCT
GGAAACCGATCAGGCCACGGGCCGGGATCTGGTATTCCAGGCGCACACGGCCCTTGCCGT
CCGGTTCCATGTTCTTCAGCTGGCCCTTGCGGGTACCCAGCTTTTCCATCACGCCGCCCT
GGTGGATTTCTTCGATGTCCACCACCAGCTGCTCGATCGGCTCCATCATCTGGCCGTCGA
TTTCCTTGATGATCACTTCCGGGCGCGACACCGCCAGCTCGTAGCCTTCACGGCGCATGT
TCTCGATCAGCACCGACAGGTGCAGTTCGCCGCGGCCGGAGACCAGGAACTTGTCGGCGT
CTTCCAGCTGTTCGACCTTCAGTGCCACGTTGTGGACCTGCTCGCGGTCCAGGCGGTCCT
TGATCTGGCGGCTGGTCAGGAACTTGCCACCGGACAGGTCCTTGTTGCCGGCGAACGGCG
AGTTGTTGACCTGGAAGGTCATCGAGATGGTCGGCTCGTCGACGGTCAGCGCCGGCAGGG
CTTCGGGGGTATCCGGGTGGCACAGGGTGTCGGAGATGGTCAGCTCCGGAATGCCGGAGA
TGGCCACGATGTCACCGGCCTCGGCCGTCTCCTGCTCGATGCGCTCCAGGCCCAGGAAGC
CCAGCACCTGGGCGACCTTGCCGTTGCGCTTCTTGCCTTCACGGTCGATGACGGCGACCT
GCATGTTTTTCTTCAGGGTGCCGCGCTGGATGCGGCCGATGCCGATCACGCCCACGAAGT
TGTTGTAGTCCAGCTGGCTGATGCGCATCTGGAACGGGCCTTCCGGGTCCACTTCCGGAC
GCGGGGCGTGCTGCATGATCGCTTCGTACAGCGGGGTCATGTCGCCGTCGCGCACGGTGT
CTTCCAGGCCGGCGTAGCCGTTCAGGGCCGAGGCGTAGACGATCGGGAAGTCCAGCTGCT
CATTGGTGGCGCCGAGCTTGTCGAACAGGTCGAAGACCTGGTCGATCACCCATTCCGGAC
GCGCGCCCGGACGGTCGATCTTGTTGACCACGACGATCGGCTTGAAGCCCATCGCGAAGG
CCTTCTGGGTGACGAAGCGGGTCTGCGGCATCGGGCCGTCCATCGCATCGACCAGGATCA
GCACGGTGTCGACCATCGACAGCACGCGCTCGACCTCACCACCGAAGTCGGCGTGGCCGG
GGGTGTCGACGATGTTGATCCGGTTCTTGATGCCGGTCTTCTTGTCTTCCCAGGTGATGG
CGGTGTTCTTGGCCAGGATGGTAATGCCGCGTTCCTTTTCCTGGTCGTTGCTGTCCATCA
CGCGCTCGGCGAGGACGGTACGCTCGGACAGGGTGCCGGACTGCTTCAGCAGCTGGTCGA
CCAGGGTGGTCTTGCCATGGTCGACGTGGGCGACGATGGCGATGTTGCGAAGATTTTCGA
TGGACATACGAAAGGGGGCCAGTCGGCGCCGGATTTGGAAAAAGAAGTCCAACATTATAC
GTCGAACTTGACGATTCGCGAAAAGGTGGATTTCACGCCTGTCATGGGGCCCATTCAGCT
GGGCATCCGCCGCCCCGGCCGGGGCCGCCAGGACCCGGCTGCGCGGCTCCCCGTCCGGGG
GCTGAAGCGGGGCGCTTCACCAATGGTCGAAGCCGCCGCCGACACGAGGCGGGTGTAAAC
TAGGTGGCTAGACGCATTCCCCTTTGCATCAAGGATCTTCATGTCCCTCATCGCCACTTT
CGACACCACCCAGGGCCCGATCAAGGTCGAGCTGTTCGCCGACAAGGCACCGCTGACCGT
GGCCAACTTCGTGAACCTGGTCAAGCACGGCTTCTATGACGGCCTGATCTTCCACCGCGT
TATCGCCGACTTCATGATCCAGGGCGGCTGCCCGCAGGGTCGTGGCACCGGCGGCCCGGG
CTACAAGTTCGAAGACGAGAAGAATGGCGTGAAGCACGAGGTCGGCTCGCTGTCGATGGC
CAACGCCGGCCCGAACACCAACGGCAGCCAGTTCTTCATCACCCACATCAAGACCGATTG
GCTGGACGGCCGCCACACCGTCTTCGGCAAGGTCCTGGAAGGCCAGGCGATCGTCGATTC
GGTCAAGCAGGGCGACGTGATCCATTCGATTACCCTGGAAGGCGACGTCGACGCCGTGCT
GGCCGCCCAGGCCGACCGCGTCGCGGAGTGGAACAAGCACCTCGCCGCCTGATCCCCCTT
CGAAACGGCCACCCACGGGTGGCCGTTTCCCTGTTCCCCGCCGCCCGCCAGGCCTGCGTG
GCTCTGCCCGCGGCGTCCCATCAAACGCTTGCAAGCAAGAGGAAACCCCCATGAAAGCAC
CCGTTCGTGTTGCCGTGACCGGCGCCGCCGGCCAGATCGGTTATGCCCTGCTGTTCCGCA
TCGCCTCCGGCGAAATGCTGGGCAAGGACCAGCCGGTCATCCTGCAGCTGCTGGAACTGC
CGGTCGACAAGGCCCAGGCCGCCCTGAAGGGCGTGATGATGGAGCTGGAAGACTGCGCCT
TCCCGCTGCTGGCCGGCATGGTCGGCAGCGATGATGCCGAAGTTGCGTTCAAGGACGCCG
ACATCGCCCTGCTGGTTGGCGCACGTCCGCGTGGCCCGGGCATGGAGCGCAAGGACCTGC
TGCTGGAAAACGCCAAGATCTTCACCGCCCAGGGCGCGGCGCTGAACAAGGTCGCCAGCC
GTGACGTGAAGGTGCTGGTGGTCGGCAACCCGGCCAACACCAATGCCTACATCGCCATGA
AGTCGGCCCCGGACCTGAAGCCGGAAAACTTCACCGCCATGCTGCGCCTGGACCACAACC
GCGCGCTGAGCCAGCTGTCGACCAAGCTCGGCAAGCCGGTCGGTGGCATGGAGAAGCTGG
TCGTGTGGGGCAACCACAGCCCGACCATGTACCCGGACTACCGTTTCGCCACCGCCGATG
GCGCGTCGATCGCCGATGCGATCAACGACCAGGAATGGAACGCCAACACCTTCATCCCGA
CCGTGGGCAAGCGCGGCGCGGCGATCATCGAAGCCCGTGGCTCGTCCTCGGCCGCTTCGG
CCGCCAACGCTGCCATCGACCACGTGCGTGACTGGGTGCTGGGCAGCAACGGCAAGTGGG
TCACCATGGGCGTGCCGTCCGACGGTTCCTACGGCATTCCGGAAGGCGTGATCTTCGGCT
TCGCAGTGACCACCGAGAACGGCAAGTACACCCTGGTGAAGGATCTGCCGATCGACGACT
TCAGCCAGAAGTACATCGACAAGACCCTGGCCGAGCTGGAAGAAGAGCGCGCCGGCGTTG
CCCACCTGCTGGGCTGATGCAGGCGGTACCGGCTCGAGCCGGTACCTCTTTCATCAAGGT
AGGTGTCGACCGCTGGTCGGTACATTCCCATCGAGGTAGGTACCGACCGTTGGTCGGTAC
GCAGAACGGGGAAGCTTCGGCTTCCCCGTTTCTGTTTGGACGGATACGGAGCCGCATGAT
CCACCTGCATTACATCGACGACGCGCTGCTGGTGGCCGAGAAGCCGGCCGGCCTGCTGTC
CGTGCCCGGCCGCGGCGCCGAGAACCAGGATTGCGTGGTCGCGCGCCTGCAGGCGCTGTA
CCCGGATGCGTTGACCGTGCACCGCCTGGACCAGGTGACCTCCGGCCTGCTGCTGCATGC
GCGCGGCAAGGACATGCAGGTGGCGTTGTCGATGCAGTTCGAGCAGCGCCAGGTCGGCAA
GCGTTATGAAGCGATCGTGGAGGGGCTGCTTGAAGGCGATGCCGGCGACGTGGACCTGCC
ACTGATCGTGGACTGGCCAAACCGGCCGAAGCAGATGATCGATCACGAACGCGGCAAGCC
GGCGCTGACGCGCTGGCGCGTAATGGCGCGTGATGCCGAAGCGCAGCGCACGCGCGTGGC
GCTGGAGCCGGTTACTGGCCGCAGCCATCAACTGCGCCTGCACATGGCCAGTCTCGGCCA
TCCCATCGTTGGCGATGTGCTGTATGACGCCGCGCCTGCGCAGCGCGTGCATCTGCATGC
GCGCAGCCTGCGGTTCACCCACCCGGTGACGGGCGAGGCGCTCGCGTTCGAGTCCGCCAC
TCCGTTCTAGGGGTTCGGCAGGGCTTGCAGCCCTGCATCTGCTACGAACCGGAGCAACGT
CAAAGGCCAAGGCGGCTCTGGTCTTCTGCTTGCTGGGCGGGGCGGTGTGGGTTGGCAGGA
CACGCCGTAAACCCCCCTCCGGGGGCCGGCCCAGCCGCTGGCGGCTGTGCGTTCGGGCGC
TTGCAAAGCAGTGCTTCGCAAGCAAAGCGCCCTCACCCATGGCGCCAACGGTCCTGCCAA
CCCACACCGCCCCACCCCCGACAGATTCCTGCGGCGGTTGGTAACGGCTGTCGCTGTTGG
TCTTGGTAGGTGTCGACCTTGGTCGACACGATTTTTCTGTCAGATATCGAATTGAATATT
GAATCTGGGGATCCGACCCCGTGCTCCGACAGATCGCGGAAGTCTGTCGAAGGCGGGGTG
GGTCCGGTTGCGGGGGCGTGAGCCGCATGGATGCGGCGACCGAGCCTCCATGGACGGATT
CACGGCGTCCCCCGCAACCGGACCCACCTCGCCATCCCACGGGAAACCCGCTGTTGCTTC
GGCTGTTGCTTCTGAGGTTGCCGGCCAGCGGCCGGCACTACCGCAGGTGCAGGGCGCAGC
CCTGCATGAAAACCCCACCCCCTACCAAGGTAGGGCGGCCCGCGCGGCAGCGCCGGACTA
TCCTCGAACCCATGACTTTGTCTGGGAGGGCTGCGTCATGAACTACGAGGAAACCTACCG
TCGCTCGATCGACGAGCCGGAGGCCTTCTGGGGCGAGGAAGCCAAGCGCATCCATTGGCA
CAAACCGCCGCAGCAGGTACTCGACTACAGCAACCCGCCGTTCCGGCGCTGGTTTGTCGG
CGGTGAAACCAATCTCTGCTACAACGCCGTCGACCGCCATCTGGCCGAGCGCGCCGACCA
GCTCGCGCTGGTTGCCATTTCCACCGAGACCAGCAGCACCCGCGAGATCACCTATCGCCA
GCTGTATCGGGAAGTGAACGACTTCGCTGCCGTGCTCAAGCACCTCGGCGTCGGTCACGG
TGACCGTGTGGTGATCTACATGCCGAACATGGCCGAAGCCGTGTTCGCGATGCTGGCCTG
CGCGCGCATCGGTGCGGTGCATTCGGTGGTGTTCGGTGGCTTCGCCGCGCACAACCTGGC
GCTGCGCATCGATGATGCCAAGCCGAAGCTGCTGATCGCCGCCGATGCCGGCATGCGCGG
TGGCAAGCTGATTCCGTACAAGCCGATGGTCGATGCAGCCTGCGCCGAAGCCACGTCGCC
ACCGCCGCACGTGCTGATCGTGTCGCGCGGACTGGATGCCGCCGAACCACGCGTGCCGGG
CCGCGATGTGGAGTACGCCGCGCTGCGTGCGCAGATCGGTGAGGTCGACGTGCCGGTGCA
GTGGCTGGAATCGAGCGAGCCGAGCTACCTGTTGTATACCTCGGGCACCACCGGCAAGCC
GAAGGGCGTGCAGCGCGATGTCGGCGGCTACGCGGTGGCGATGGCACAGTCGATGGAAAC
CGTCTTCGACTGCAGGCCGGGGCAGGTGATGTTCTCCACGTCCGATGTCGGCTGGGCGGT
AGGCCATTCCTACAATGTGTACGGCCCGCTGATCGGCGGCTGCACCTCGCTGCTGTACGA
AGGGCTGCCGACCAACCCGGACCCGGGCATCTGGTGGGCGCTGTGCGAGCAGTACAACGT
GCGCACGATGTTCTCGTCCCCCACTGCCATCCGCGTGCTGAAGAAGCACGATGCGGACTT
CATCCATCGCCACGACCTGCGCGCGCTGAAATACCTGTTCCTGGCCGGCGAGCCGCTGGA
CGAACCGACCGCGCACTGGATCAGCGAAGCGCTCGGCAAGCCGATCATCGACAACTACTG
GCAGACCGAGACCGGCTGGCCGGCGCTGACCCTGCTGCCGGGCCTGGAGATGAAGCCGGT
GCGCTTCGGTTCGCCGGGCTTCCCCAACCTCGGCTACCGGATGAAGGTGATCGACGAGAA
CACCGGCGAGGAAGTCGCACCGGGGCAGAAGGGGGTGCTGGTGGTGTCGCCACCGTTGCC
GCCGGGCTGCATGAGCACGGTGTGGAACGACGACAACCGTTTCCTGCAGAGCTACTTCAG
CCACTTCAAGGAACTGCTGTACAGCTCGCTGGACTGGGCAATCCGCGACGACGATGGCTA
CACCTTCATCCTCGGCCGTACCGATGATGTGATCAACGTGGCCGGGCACCGGCTGGGCAC
GCGCGAGATCGAAGAGGCCATTTCGAGCCACCCGCGCGTGGCCGAGGCTGCCGTGATCGG
GGTCAAGGACGAATTGAAGGGGCAGGTGCCGCTGGTGTTCGTCACCCTCAAGCAGGGCCT
GGATGGCGAGGATCCGGCGCAAGTGGTGGCCGAGATGATGGCCACGGTGACCACCTCGCT
CGGCGCAGTGGCCCGCCCGGCGCACGTGCACGTGGTCAACGCGCTGCCCAAGACCCGTTC
GGGCAAGCTGCTGCGGCGCTCGTTGCAGGCGCTGGCCGAGCAGCGCGACCCGGGTGACCT
GTCGACGCTGGACGACCCCGGCGCGCTGGAGGAGATCCGCCGGGCGCTGGGCCGTTGATC
CGGTCGTGCCGGCCACTGGCCGGCACCCCCATCCACCCCGAGGTTGCCGGCCAGCGGCCG
GCACTACCCGCAGTACTTGCGCTAAGCTCGGCCTGTCATCGACCTGCAATACGCGGCTCG
CGCCGGGGAACGCGCGTGCCGTCCGGAGATGGCAACACAGGGGGCGTGCCTGCGAGGGCG
CGCCGGCATTGCGCATCGAGCGAGGGGGAGGCAATGGCATTGCTGCACGCCAAGACGGCT
GCTGGCCGTCAGGAAATCGAAGACCGTAGCCGGCGCCTGCCGGCGGCACTGCGTTCGATC
CTGCTGATGGTCGATGGCCATCGCAACGACACCGAACTGCGTGGCCTGTTCGAAGGCCTG
CGGGCACCACCGGACGCGCTGGAGCAATTGTCAGCACAGGGCCTGATCGAAGTGATCGGC
GGAAGCGCAGAGGTGGCGCCGGCGCGCGGCATCAGCACCGGGCGCGAACAGGACCCGGCG
CTGTACCAGCAGTTGTACGACGCGATGAGCGAGGCGGTGCGCCGCCACCTGGGCCTGAAG
GGCTACTTCATGCAGTTGAAGATCGAACGCTGCACCGACGCGCTGGCGCTGGAGCGCTTG
TGCCCGGAGTTGCTGGCGGCGGTGGGCAAGGCACGCAGCCCGGCATTGGCGCAGCGCTGG
TGGCAGGAAACCCAGTCGGCGGTGCTGAACGCTGGCAGTGAGGTCGTGCAGGCCTGAGCC
ACCGCGTAAAGTGATCGGTTCACTTCCCTACAAGGAGTCCCGCGTGCAGGACGACCACGA
CGACACCGACACCCCAGGCTGGGACGCGATCAATGCGGCGCTGGCGCCGCTGTATGCCGG
CCAGGAGCCGCGCCACTTCGGCACCGCGCTTCCGTACACGCTCGGTGGCCAGGATCCACT
GGATGGCATCAGCGTGTACTGGGCGGATGCGCCGGTACCGCACTGGCATTACATCACCTA
CGGCTTCTCCGAGCTGTACGCCAAGGAGAGCAGTGATGCAGATGCCAGCGGTTATGGCTT
CGAGCTGACCTTCCGTCTGGCTGCCGAGGCCGGTGAGAACGCCGGCAGCACCCCGCCGGT
GTGGCCGATGAACCTGCTGCAGAACCTGGCGCGTTACGTGTTCGGCAGTGGCAACGTGTT
CGAGGATGGCCATCACCTCAACGCCAACGGTCCGATCGCGCTGGAGACCGGCACGCGGCT
GTGCCATCTGGCCTTCATTGCGGACCCGCAGTTGCCGGCGCGGGACACGGCCAACGGCCA
TCTGCAGTTCCTGCAGCTGGTCGGATTGACCGATGAGGAGATGGAGGCGGTCAAGCGCTG
GTCGACGCGTGGCGTGCTGCAGGCGCTGCTGCCGGCGATGCCGCTGTGGATCAGCGATCT
GCATCGCGACAACCTGCTGGAGGACCCTGCGCTGGCACAGCGGGTGCAGGCCGGCAGCGA
ACGCGAGGGTTCCAGCACCGGCATGCTGTTCATCGAGACCCTGGACTGGCGGCAGGAGGC
GGGCGTCACCACGCTGGTGCTCGGCGCCGGTCAGGTCGCCAGCGTGTGCGAACTGTTGCC
GCTGCGCCTGCGCCACGGCAAATCGCTGGAACTGGCCAGCCGCGAGCGGCAGTGGGAGTT
CATCGCGCATGGGGGCGGTGAAGCGGCGGACGTATCCGCCGACAGCGCGCGCTGGTCACT
GGACGAGGCGGGCCTGCAGGCCCTGGCAGGGGTGCGCGCCGAGCGCGGGGTTTATCCGCT
GGCGGGGGCGCTGCGCATCGAAGTGGTGCCGACCTACCTGCGCGATGCCAAGGGGGAAGT
GATCCGCCAGATCGGCTGATCGCGCGAATGATATCGAGGGGGTCGGAGCCGCCTGCGGCG
CAGGCGGATCCGACCCCGTCTGGTGGCCGGTGGGGTCAGATCCGTCCGCCACGCGAACGG
CTCTGACCCCTGACCAAGGTCAGGCCAGGCCTTCGGCCTTCAGCGCGGCCTGCACGCCGG
CATCGGCATCCATGCGTGCCTTGTAGGCGGCCAGATTGTCCAGGCCCGACAGGTCGACCT
TGGTGCCGGCGGCCCAGCGCAGGGTGATGTAGAAGTACGGGTCGGCGAAGCTGCGGAAGC
CGGCCAGCCAGGGCTTGTCGGCCAGCTGCCTGTCGGCGGTCTCGAACAGGCCACGCAGGC
GCTTGTGCGCGGCGGCGCGGATCGCGTCGTACTGGCCTTCGTCGGCAATGAACTTGCCCG
GCGCGAACAGCGGCGAGAAGGCCGGGTGCACGTCGGAATTGACGAACGCCAGCCAGCGGG
TGGCTTCGGCGCGCTGGCGCGGGCTGCCGTCACCGCCGAGGCCGGCCTGCGGGAAGCGAT
CGGCGATGTAGCCCATGATCGCGGCGTTCTGCAGCAGCACGAAGTCGCCGTCGACCAGCG
CGGGAACGGCACCGGCCGGATTGATCTTGAGGAATTCCGGACCCTTCAGGGTGTCCTTGT
TCAGCAGTTCAACCTCGAACGGCTGGCCGGTCCACTGCAGGGCGATGTGGTCGGCGGTGG
AACAGGCACCGGGCTTGCTGTACAGCTTCATGGGAACTCCAGGTGATGCGGGCGGGAAAC
GCCCACTATCCCAGAGCCTGCCGGCAGGCGGCAACGCTGCCGCCGGCACGGATCGTTACG
ACTGCCGCGGCTTGAGGTTCTGCACCTTATAGAAGGTGTGATCGCCGATGGTGGCCACCT
GGTAGGCATTGCGCCAGTTCGGGCTGGCGATGGACAGCGCGGCGAAGTGGCTGGCACCGG
GCACGATCTCGCGGCGCTCGCCAGCCGGCAGCGCCCAGTTGCGCTCGGCGTCGAAGGCCA
CGTTCATTGCCTCGCTCCAGGCCGCGTCGTTGCCCAACTGGGTGCCGGGGGAGACGATGG
TCGGTGCGAACTGCTTGCGCGCGGTGACCACCTGGCACATCGAGTCGCCCCACAGGCCAC
TGTCGAGACGGCGCAGGGCGACCTCGGCAACGGCTTGCTGGCCGCGCAGGGTCTGGTCGC
GGGCTTCCAGGTAAACGGTGGTGCTCAAACACAGTGAATCAGCGGCCGGCTGCGGCAACA
ACTGCGACAGCCAGAGAATCCAGGCCAGTTTCATATAACTCCTTGCTCCGTATGGGCCGC
ACCCTCCGGTTCCGGCCGCAGGGCGACAGGAGGCGGGGTACGACTTGGCGTCATGGGGAG
GCGGCCATCGGGGCCGCCCCGTGGGCAGCCCCAAAAGAAACGACCAGTACCGATCGTGGG
GCTGCGCCGGCTCACCGGAAACTGGCTGGTGAGCGGAAAGATGGCGCAAGGTAGGGGGGC
GTAGCCGAACGCATCGTGAACCGCTCGGCTTGACATTCAGGTTCAATGAGGGTGACGGAA
ATCACATTCCGCCCCCCATTCAGGCGCTCATCAGAGCGCGGCGGCAACCCGGCTGCCCTG
GTCGATGGCGCGCTTGGCGTCGAGTTCTGCGGCCACGTCGGCACCGCCGATCAGCTGCGC
GTTGATGCCGGCCGCCTGCAGTTCGGCCTGCAGCGCGCGGTTGGGTTCCTGCCCGGCGCA
GATCACCACATGGTCGACCGGCAGCAGCTGTTCGCTGCCATCCACGCGGATGCGCAGGCC
CGCGTCGTCCACGCCGAGGTACTCGACGCCACCGAGCATGCGCACGCCCTTGGCCTTCAG
CGTGGCGCGATGGATCCAGCCGGTGGTCTTGCCCAGGCGCGCGCCGGGCTTGCCCGGGCT
GCGCTGCAGCAGCCACAGCCGGCGCGGCGAGGTTTCAACCTCCGGCCTGGCCAGTGAGCC
GCGGGCCTCGAAGGTGCTGTCCACGCCCCATTCGGCCATCCAGCGCTGCGGGTCGAGGGA
GGGGGACTCGCCGGCGTGACTGAGGAATTCGCCGACATCGAAGCCGATGCCGCCGGCGCC
GATGATCGCCGCACTGGCGCCCACTTCGACCCGGCCCAGCAGCACGTCCAGGTAGCTGAC
CACCTTGGCGTGATCGGCACCGGGGAAATCGACCTTGCGCGGGGTGATGCCGGTGGCCAG
CACCACCTCGTCGAAGCCGGTCAGCTGGGCGGCATCGGCGCGGGTGCCGAGGCGCAGCTG
CACACCGGTTTCGGCCAGTTTGTGGCGGAAGTAGCGCAGGGTCTCGTGGAACTCTTCCTT
GCCGGGGATGCGCTTGGCCACGTTGAACTGGCCGCCGATCTCATCATTGGCGTCGAACAG
GGTGACCTGGTGGCCACGCTGGGCAGCGACGGTGGCACAGGCCAGGCCGGCGGGGCCGGC
ACCGACCACCGCAACCTTCTTCGGCGCAGCGGTGGGGCGATAGACCAGCTCGGTCTCGTG
CGCGGCGCGCGGATTGACCAGGCAGCTGGCCAGCTTGTTCTCGAACACGTGGTCCAGGCA
GGCCTGGTTGCAGGCGATGCAGGTGTTGATCGCCTCCGCGCGGCCGGCACGGGCCTTGTT
CGGCCACTGCGGGTCGGCCAGCAGCGGGCGTGCCAGCGACACCATGTCGGCGCCGCCAGC
GGCGAGGATGCGCTCGGCGACGTCGGGCATGTTGATGCGGTTGGTCGCCACCAGCGGCAC
CTTCACATGCGGCTTGAGCTTGGCGGTGACCCCGGCGAAGGCAGCACGCGGCACCGAGGT
GGCGATGGTCGGAATGCGCGCTTCGTGCCAGCCGATGCCGGAATTGATGATCGTTGCGCC
GGCCGCCTCGATGGCCTGCGCCTGCTGCACGATTTCTTCCCAGCTGCTGCCGTCGTCGAC
CAGATCCACCAGCGACAGGCGATAGATGATGATGAAGTCCGGGCCGCAGGCCTCGCGGAT
GCGGCGTACGATCTCGACCGCGAAGCGCATGCGTTGGCGCGCGTCGCCGCCCCAGGCATC
GGTGCGCTTGTTGGCGCGCGGGGCGATGAATTCGTTGATGAGGTAGCCCTCCGAGCCCAT
CACTTCCACGCCGTCGTAGCCGGCCTCGCGGGCCAGCTTGGCACTGCGTGCGTAATCGGC
GATATGCCGGTCGACGCCGCTGGCCGACAACGCGCGCGGGGTGAACGGGTTGATCGGTGC
CTTCAGCTTCGACGGTGCCACCGACAACGGGTGATAGGCGTAACGGCCTGCATGCAGCAG
CTGCAGGCAGATCTTCGCGCCGTGCTGGTGCGCGGCGGCGGTGAGCTGGCGGTGCGGCCG
CACTTCCCAGGGCCAGGACAGCTTGCCGCCGAACGGCTTCAGCCAGCCGACCACATTCGG
TGCGAAGCCGCCGGTGACGATCAGGCCGACGCCGCCCTCGGCGCGCTCGGCGAAGTAGGC
CGCCAGCCGCGGGAAGTCGCGGGCGCGATCCTCCAGGCCGGTGTGCATCGAGCCCATCAA
TACGCGGTTGCGCAGTTGGGTGAAGCCCAGGTCCAGCGGGGCGAACAGATGGGGATAGGC
GCTTTCGTTGGCTGGCGACATGGTCGATACGCTTGCGTACGGAAGCGCGAAGCGTGCCGC
GAAACGGCGGCCGGGGCAAGGGCCGCTGGATGGCGCCGGCGCTGCCCCCGAACTCCGGGG
GCGGTAGTGCCGGCCGCTGGCCGGGTACGCTCGGCACATGCGTGCTGTCGCTCCCGCGTT
TCGCTGCGCGAATCGAGGGCCCCACTTACCGGCCTCCACCCCCCGCGCCTGCGGCGCTGC
CCCCGAACTCCGGGGGCGGTAGTGCCGGCCGCTGGCCGGGTACGCTCGGCACATGCGTGC
TGTCGCTCCCGCGTTTCGCTGCGCGAATCGCGGGCCCCACTTACCGGCCTCCACCCCCCC
GCGCCTGCGGCGCTGCCCCCGAACTCCGGGGGCGGTAGTGCCGGCCGCTGGCCGGCATTC
GGGGCAGCTCAGGGTGATTGCGGCTGCCGGGCAGCGGCGGGTACGACCGGGGGGCGGCCG
ATCCCAAACCAGCCCAGCGTGACGCCGCACAGCGGGCCGATCAGCAGGGCGAAGGCGAGG
GTGCCGAGGCCGACATTGCCGCCCAGCCACCAGCCCAGCAGCAATACGCTGCCTTCGATC
AGGCTGCGCACCTTCCAGATCGGCCAACCGGTGCGGGCATGCAAGCCAGTCATCAAGCCA
TCGCGCGGTCCCGGGCCGAGGCGGGCGCCGATGTACAGGCCGGTGGCCAGCGCGACCAGC
AGCATGCCTGCACAGAACATCGCCAGCTGCCAGCCCACGCCGATGGCCGGTGGCAGCAGC
CACAACCCGAACTGTGCGGAGGGACCGATCAGCATCACGTTGAGCACCGTGCCGACGCCC
GGCTTCTGGCGCAGTGGCCACCACAGCAACAGCACCAGTGCGCCGATGACATTGGTCGCC
AGCCCGAAGGACAGCGGCGTCTGTGCGGCGATGCCCTGCGACAGCACGTCCCAGGGCGCC
ACGCCGATGGCGGCACGGATCATCAGCGAGGCACCGAAGCCATACAGGAACAGGCCGGTG
ATCAGTTGCAGCAGGCGCAGGGGCAGGGCGGTAGGCATGGTGGGCTCGGGGGAGGGGAGA
TCTGTTTCCACCGTATCCCTGATTTCCTTGAGCCCATAGATACAGATCCCAGCCAATCCG
CTAGTACAGGCAGCGCCGATCCTGCAGGCTGGCGGTTGAGCAGGGCCGCGCCCGTGCTCT
GCTGGTGGCGGCAGGCGTAGCAGCCTGGCGTGGGCTCGGCCTACATCACGGCGTCAGTTG
TCCCAGCCCACCAGCGCCAGCTTGCCCACCGTGTGCCCGCTGGCCAGGCGCTGATGCGCG
ATGTCCAGGTTGGCCGCATTGATCGTGCCCAGCGTTTCACTGAGCGTGCCACGCAGCTGG
CCGGCATCGATCATGCTGGCGGCGCGGCTGAGGATGCGATGCTGTTCGATGCAGTCGGCG
GTGGCGAAGCGCGAGCGCGCGAACATGAACTCCCAATGGATGCCGATGCATTTGGCCTTG
TACGGATCGCCGATGCGCAGTGCGCCACGCGGCTCCACGATCAGGCCGACATGGCCCTGT
GGTGCCAGCAGCTGGCCCAGTTCGTCCCAGTAGTGATCGGTGTCGGCCAGGTTGAGCGCC
ACCTGCACTGCGTCGATGCCCAGTGCCTGCAGCTGGGGCTGCAGCGGCTGCCGATGGTCG
ATCACATGCGTGGCCCCCATCTGCCGGCACCAGTCGATCGAGGCCTCGCGCGAGGCGGTG
GCGATCACCTCGAAGCCGGCATGGCGGGCCAGCTGGATCGCCATCGAGCCCACGCCTCCC
GCACCGCCGATCACCAGCAGGTGCTGGCCGCCATGGCGGCGATCATCCAGGTGCAGCGGC
ATGCGCTGGAACAACAGCTCCCAGGCGGTCAGCGTGGTCAGGGGTAGTGCGGCGGCTTCG
GCGAAATCGAGCGTGCTCGGCTTGCGGGCGACCAGGCGCTCGTCCACCCACTGGTACTGG
GCGTTGCAGCCCGGCCGGGTAACGTCACCGGCGAAGTAGACCTCGTCACCGGAGGCGAAC
AGGCTGGCCTCGTCACCGATGGCTTCGACCACACCGGCGGCGTCCCAGCCGAGCACCCGG
GGAACCTCAAGGGTGGCCGGATCGGTAGCGGCCCGCTGCTTGCCATCGACGGGGTTGACC
GATACCGCTTCGATCCGCACCAGCAGATCGCGGCCGCGAGGAGGCAGCGGCGGCGGCAGC
AGGACATCACGCAGGGCGGGTGCGTATTCACGACTCAGGGCGACGGCTTTCATCACGGCT
CCGGCTGGGTTCGTGATCCCATCATAAGGTTCCTCACGTTTCCGCAAACCTGCTGAACCG
TGCGATGCAATGTGCTGCGCAGTATGTCGGTTTTCGCGCTTAAACCCCGTCAAACCCTTG
CAGCGTGTGGGTCTTGCGGATTTTCATCATCCTGTATAGGGTTTCAACGTCGGACCGGTC
GACGGTCGGGCGCAACACTTCACATGTTACGGGACTGTTAACATGGCCTTCACCCGCCTG
AGCATAATGTTCGCGGCGGTGGCGTGCTGAATCGGCTGTCGTACATCGACGCACTAGTGC
TGGCCCATGCCTCTACCGGTTTCATACCCCCGAAATAGGAGCTGTACTCAATGAACAAGA
AGATCCTTACTGCCGCGCTGCTGGGCGGCCTGGCTTTCGCCCAGGCAGCTTCGGCGCAGG
AGTTCGATGACCGCTGGTACCTGACCGGTTCGGCCGGCTTCAACTTCCAGGACAGCGACC
GTCTGACCAATGACGCTCCGTTCGTGACCCTGGGCCTGGGTAAGTTCATCAGCCCGAACT
GGTCGCTGGACGGTGAACTGAACTACCAGAACCCGAACTTCGACAGCAACCAGGACCTGA
ACTGGTCGCAGTACGGCGTCTCGCTGGACCTGCGTCGCCACTTCATCAAGGAAGGCCGCG
GCTGGAACCCGTACATCGTCGGTGGCCTGGGCTACCAGAAGTCGGAAGAAGAGTACGCTG
CAATCGACAACAACGGTCCGCGCCAGCGTAAGGACGGCAACGTTGCCGCCAAGCTGGGCG
TCGGCCTGCAGACCACCTTCGAGAAGCGTGTTGCTGTCCGCGCCGAAGTGGCCTACCGCG
CTGACTTCGACGACCAGAGCATCGCCGCCAAGGACGAGAGCTGGTTCGGCGACGTGCTGG
CTTCGGTCGGCGTCGTGATCCCGCTGGGCCCGGCTCCGGTCGCGGCTGCTCCGGCTCCGG
CTCCGGTTGCCCCGAGCTGCGCCGACCTGGATGACGACGGTGACGGCGTCAACAACTGCG
ACGACAAGTGCCCGAACTCGCAGCCGGGTCAGACCATCGGTCCGGACGGTTGCCCGGTTC
CGGTCTCCATCGACCTGAAGGGCGTCAACTTCGACTTCGACAAGTCGAACCTGCGTCCGG
ACGCCGTGGCGATCCTGAGCGAAGCCACCGAGATCCTGAAGCGTTACCCGGATCTGCGCG
TTGAAGTTGCCGGTCACACCGACTCGAAGGGTACCGACGCTTACAACCAGAAGCTGTCGG
AGCGTCGCGCCACCGCCGTGTACAACTACCTGACCAAGAACGGCGTCGACGCCGGTCGCC
TGGTCGGCCCGATCGGCTACGGCGAGAGCCGTCCGATTGCTCCGAACACCAACCCGGATG
GTTCGGACAACCCGGAAGGTCGCGCCAAGAACCGTCGTACCGAGCTGAACGTCCAGAACT
AAGTTCTGACGCTCTGCCAGTAGGACACAGCAGGACCCGGCTTCGGCCGGGTCTTGTTGT
TTCTGCGGTCCGGAACCCGGCGTTTCAGGCGCGGGAGTAACCGTTCGTCGGGATTTTGCC
CATAAAACCAATGAGTTGCCGTATTCATTGCAAGTGGCGCTTGAAAGCTGTCGCGGCATT
GCTAAACTCGCCGCGTCACTTCCTTTCCTGGATGCCCTTCATGCTGCGCTCTGCATCGGC
CGCCTTCCTGGCGCTGGCCCTGGTTCCCGCCGCCCACGCTGCGGTCGATTGCTCGGTCAA
CACCAGCGCCTCGCCGCTGCCGTTGCCGGCCACGACCATCGCGCCGGTGGCCGACGAGCT
CTACATCCGTGGCAACCAGTTGGGCATGCCGGCCGGCGTGCTGAGCAGCAACTACGATCC
GTCGCAGTCGCTGGACCAGGTGCTGCAGCGCCTGCGCATCGATGGGTGCCAGAACATCGC
CAAGGCCATTCCGAGCGCACCGGCGGTGAAGCCGAACGATCCGGCGGCCTACAAGCCGCA
GACCGAATTCGACAACACGCCCTGGCGCTTCGACATGAGCCAGAACGGCAAGCGCATGAC
CGCCGAAGAGTTCGACGCCTGGATGAAGGCGCGTGGCGTGCGTGTGGTCAAGGCGCGTCC
GGCTCCGGCCGCCACTCCGGCTGCGGCCGAAGCACCGGCTGAGACCAAGCCGGTCGACAA
GAAGTAAGCGCGGCGGGGAGCAGAGGCTTGCGCACGCGCCGCCCACCTGCTGCCCCCGCT
GCCCGCTCCCACGCACCGCGTGGGCGTGCGGTTCCGGATGTCTCCAATGGCGTGCGCCAC
GGCCTGGCGCGCGTGCTGTCCAAGGCCGGCGTGTGCTCACGCAGCGAGGCCGCGCGCTGG
ATTGCCGAGGGCCGCGTGCGCGTGTCCGGCCGCATCATCCGTGATCCCGAGTTCCCGATT
GCCAGTCCGCACCCGCCGATCGAAGTCGATGGCCGGCCGATGGATGCGCCGCAGCGGCTG
TACCTGGTGCTCAACAAGCCGCGCGGCGTGGTGACCACGGCGCAGGACGAGCGTGGTCGC
GACACGGTGTATCGCTGCTTCGATGGTGCCGGCCTGCCGTGGATCGCGCCGGTCGGGCGC
CTGGACAAGGCCAGCGAAGGGCTGTTGTTGTTCAGCAATGATCCGCAGTGGGCGGCGCGC
CTGACCGATCCGGAGACCGGCCCACAGAAGACCTATCACGTGCAGGTGGATCGTCTTCCC
GATGAGGACACCCTGGCCGCGCTGCGCGCCGGTGTCGAGGACGAGGGCGAGTTCCTCGTC
GCCCAGGCCGTGCGCGTACTGCGCAGTGGCGACAAGACCGCATGGCTGGAGGTGGTCCTC
GACGAGGGACGCAACCGCCATATCCGCCGCCTGTTGGCGGCCTTCGACCTGCAGGTGCTG
CGCCTGGTCCGGGTCGCGATCGGTGGGCTGGTGCTCGGCGATCTCGGCAAGGGGCAATGG
CGGGTGCTGGAGGTCAGCGACCAGCAGCGGCTGGGGGCCGCTGCACCGGGCTGATCATCG
CCCGCGGCCGGCAGTCGCCGGCCACCGTTCCAGGCGTAGGGGGCGCCTGGTTGCTGAATT
TCCCGAACGGAGCCTGCCCATGTACCACCCGACCCTCAACCAAACCCTGCGCTGCGCAGG
CCTGCTGCTGCCGATGGTGCTGCTGGCCGCCTGTGGCGGCCACAAGAAGGTGGCCAAGGC
GGAAACGCCTGCCGAGACCCCGGTGGTGGAAGTGAAGACCCCGGAGCTGGATGGTCGCGG
CAGTTACCGCTTCCTGATGAGCAACGGCGACAAGAAGATGACCGCCGATGAGTTCGATGC
CTGGATGAAGGCCAACGGCATCCGCGTTGCCAAGGGCAACGGCCAGGACGCCGCCGCCAA
GCCGGTAGTGGTGGCCAGCAAGGAAGAGCCGAAGGGCAAGAAGAAAAAGAAGTGACGCCT
GGCGGTGCCGACCCTGGCCGGCACGCCCTCAGGCCACGGCGGGTGCCGACCGTGGTCGGC
AGCCATCCAGCCCGGTAGGTGCCGACCTTGGTCGGCACGCTTTGACCAGCGGGGTCAGGG
CCTTTTCCGCAGGAAAGGGATCCGACCCCGGCATGATCAGCCCTTGACCACGCCCAGTTC
GACACCAATGCGGGTGAACGCATCGATCGCGCGATCCAGGTGCTCGCGGCTGTGCGCGGC
GCTGATCTGGGTCCGGATGCGGGCCTGGCCCTTGGGCACCACCGGGAAGAAGAAACCGAT
CGCGTAGATGCCTTCTTCCAGCAGGCGCTCGGCGAATTTCTGCGCCAACGGTGCGTCATA
CAGCATTACCGGGCTGATCGGATGCACGCCCGGCTTCACGTCGAAACCGGCGGCGGTCAT
CTTCTCGCGGAAGTAGGCGGTGTTCTCGGCCAGCGTGCTGCGAAGGTCGTCAGCGGCAGC
CAGCATTTCGAACGCCTTGATGCCGGCGGCCACCACATGCGGCGGCAGCGAGTTGGAGAA
CAGGTACGGGCGCGAGCGCTGGCGCAGCAGTTCGATCACCTCGGCGCTGGCGCAGGTGAA
GCCGCCCAGTGCGCCGCCCATGGCCTTGCCCAGAGTGCCGGTGATGATGTCGATCTTCTC
CAGCACGCCCTTGACCTCGGCCGAACCACGGCCGGTAGCGCCAAGGAAGCCGGTGGCGTG
GCATTCGTCGATGTGCACCAGCGCGTTGTACTTCTTCGCCAGCGCGGTGATCTCGTCCAG
CGGCGCGATGAAGCCGTCCATCGAGAACACGCCATCGGTGGTGATCAGCTTGGTCTTGCA
GCCTGCGGCATCGGCGGCCTGCAGCTGGGCTTCCAGATCGGCCATGTCGCAGTTGGCGTA
GCGGAAGCGCTTGGCCTTGCACAGGCGCACGCCGTCGATGATCGAAGCATGGTTCAGCGC
GTCGGAAATGATCGCGTCGTTCTCGCCGAGTAGCGGCTCGAACAGGCCACCGTTGGCATC
GAAGCAGGCCGCGTACAGGATGGTGTCCTGCTTGCCGAAGAAATCGGCGATCTGCTTCTC
CAGCTGCTTGTGCAGGTCCTGGGTGCCGCAGATGAAGCGCACCGAGGCCATGCCGAAGCC
GTGGGTATCCAGTGCGTCCTTGGCGGCCTGGATCAGGTCCGGATGGTCGGCCAGGCCCAG
GTAGTTGTTGGCACAGAAGTTCAGCACCTTGCGGCCGTCGTCGAGGGTGATCTCGGCCGA
TTGCGGGCTGGTGATGATCCGCTCGGACTTGAACAGGCCCTGGGCGCGGATGGCGTCCAG
TTCCTCGGCGTAGTGGCGGGTCAGGGCGGAGGAGACGTCGGTCATGGCGTGGGCACGGCT
CTGAACGGGGAAACCGCTGATTCTACCGGGCATCGCCGGTCATCAACCGGGCTGGATGGG
GCATCGCCATGGGCAGCGCATGTTGCATCGCAATAGCAAAGTGGTTAAGAATTCGTGAAC
CGGAGCTGTCGCGCTCCGGCTGCTCCCGCCTTCCACGCCACGCCACCGCCCCCACCGGAG
ACGCTCATGAAGCACGCCCGTGCCTGCCTCGCCATTGCCGCTGCCCTGACCCTGGCCGCC
CCGTTCGCCGCCAGCGCGCAGGAGAACGAATCGCCGTACAGCTGGAATGTCACCGCCGTT
TCCGACTACCTGTTCCGTGGCGTGTCGCAGACCGACGAGAAGCCGACCCTGCAGGCGGGC
TTCACCTACACCTCGCCGGTGGGCCTGTATGCCGGTGTCTGGGGTTCGGGCGTGGACTTC
GGTCCGGGCGATCCGAACACCGAGATCGACTACCAGATCGGCTACGGCGTGGACGTCACT
TCGCGCGTCAACTTCGACGTGCTGCTGAACCGCTACACCTACCTCGGTGCCAGCCACCAG
AACTACAACGAGCTGGTGACCACCACCACGCTCGACGACACCTACAAGCTGACCGTGGCC
TACACCAACGACCAGTGGAACAGCGGCACCGATGGCTGGTACTACGGCTTGGGCGGCAGC
TGGGGCCTGCCGAAGGACTTCACGCTGAATGCCAACGTCGGTCGCAGCACCTTCGAGGAC
GGCATCGCCAAGGACTATACCGACTGGAACGTCGGCGTCAGCCGCCAGTTCGGCCTGTTC
AACGTCGGCCTGGGCTACTACGGCACCGACGGCAATGGACGCGAGAACTCGGGCAAGCTG
GCCCACAGCCGGGTGCTGCTGACCGTGGCCGTGGGCAAGTAACGCCGCAGGCGTTACGGT
AGGTGCCAAGCTTGCCTGGCACGCATTGCGAAAAAGGCGCCCATCGGGCGCCTTTTTCAG
TTCCGCGGTGTTCTTGATCCCATCTGGGGAAGAGCCCCCTTGTTGTTCAAGGGGGCGCGC
CAAAGGCGCGGGGATAAGGAAACATGCGGGGGAATTGACCCTTCGGGTCAGTTCCAGCTG
AGCACGACCTTGCCGGCCTTGCCTTCTTCCATCAGGTCGAAGCCCTTCTGGAACTCGTCG
ATCGGCAGCTGGTGGGTCATCACCTTGCCGAGCGGGAAGCCGGACAGCACCAGCTGGGTC
ATCTTGTACCAGGTCTCGTACATCTTGCGGCCGTAGATGCCCTGCACGGTCAGGCCCTTG
AAGATGATCTTGTCCCAGTCGCAGCCGGCGCCCTTGGGCATGATGCCGAGCATGGCGATC
TTGCCGCCGTGGTACATGCAGTCGAGCATGTCGTTGAACGCGCGCGGGTTGCCGCTCATT
TCCAGGCCCACGTCGAAGCCCTCCATGTGCAGCTCCTTCATCACGTCCTTCAGCGACTGG
TTGGCGACGTTGACCACGCGGGTGGCGCCCATGTCGGCGGCCAGCTTCAGGCGGAAGTCG
TTGACGTCGGTCACCACCACGTTGCGCGCACCGATGTGCTTGCAGATGCCGGCGGCGATG
ATGCCGATCGGACCGGCGCCGGTGATCAGCACGTCTTCGCCGATCACGTCGAATTCCAGC
GCGCAGTGTGCGGCATTGCCGTACGGGTCGAAGAACGCGGCCAGTTCCGACGGGATCTGG
TCCGGAATCGGCCACAGGTTGCTGGCCGGCATCACCATGTATTCGGCGAAGGCGCCGTTG
ACGTTGACGCCGATGCCGACGGTGTTCGGGCACAGGTGTGGGCGGCCGCCACGGCAGTTG
CGGCAATGGCCGCAGACGATGTGACCTTCGGCCGAGACGCGCTGGCCGATCTCATAGCCG
GTCACCGCCGAACCGAGCGCGGCAATGCGGCCGACGAACTCATGGCCGATGGTCAGGCCC
GGCTTGATGGTGCGCTGGCTCCACTCGTCCCACAGGTAGATGTGCAGGTCGGTGCCGCAG
ATCGCGGTCTTTTCCAGCTTGATCAGGACCTCGTTCGGGCCTGGGGTCGGCACCGGAACT
TCTTCCAGCCAGATGCCCTTGGCCGCTTCGCGCTTGACCAGGGCCTTCATCGTTTGCTGC
GCCATCGGGGTGGAACTCATCAGGGGGAAAGCGCGGATTATAGGGTGCCGCGCGGATTTC
CCATGTTGCGCTGCGGGTGCAATGGCGGAACGAAAGGCGTGCGCCGACGGGCGTTTCGAA
CGTGCTGCAAACAGCAGCGCCTCCTTGATTCCTGGGGAGGGGGCGTGGTCACCCTGGCCG
GGACACGCAAAAGCCCATCCATGGTGCTCGATGGCGCCTTGCTCGTGCGCGCTATCCTGC
GCACACGGCAAGACCGGGGTTGGGCGTCCTGCCCAACCCGCCAGTCGCATGCGCCCGGCC
CATGGCGCCAACGGTCCCGGCCAGGGTGACCACGCCTCCTCTGGACGATTCCATGTGCGC
GGCCGATGTGCGCATGGCAGAGCAAGAAGTAGGCCCATGACTTCCGGGGTTCGGGCCGGG
GCAGGGCGGCGGGCTACAATCGAGGGTTCCACTACCAGGGGCTGCTCCATGCGCTCGAAC
CTGCTTGCATTCTCCATCGTCGCCAGCCTCGGGCTGGCCCAGGTCGCCCATGCCGCTGAA
GGCATGTGGGTGCCGCAGCAGCTGCCGGAAATCGCCGGTCCGTTGCAGAAGGCCGGCCTG
AAGCTGTCGCCGGAGCAGCTGTCCAACCTCACCGGCGACCCGATGGGCGCGGTCGTCGCC
CTCGGCGGCTGCACCGCCAGCTTCGTGTCGCCGCAGGGCCTGGTGGTCACCAACCACCAC
TGCGCCTACGGTGCGATCCAGCTGAATTCGACCGCCGAGAAGAACCTGATCAAGGACGGC
TTCAACGCGCCGAAGCACAGCGATGAACTGAGCGCCGGCCCGAACGCCCGCGTCTACGTG
CTCGACCAGATCACCGACGTCACCGCCCAGGCCAAGGCCGCCATTGCCGCCGCCGGCAAC
GACCCGCTGGCCCGCAGCCGTGCGCTGGACGCCTTCGACAAGGCCCAGGTCGCCGCGTGT
GAAGCCGAGGACGGCTTCCGCTGCCGCCTGTACACCTTCTCCGGCGGCAACACCTACCGA
CTGTTCCGCAACATGGAAATCAAGGACGTGCGCCTGGTCTACGCGCCCCCGGGCAGCGTC
GGCAAGTACGGCGGCGACGTCGACAACTGGATGTGGCCGCGCCACACCGGCGACTTCTCG
TTCTACCGCGCCTACGTCGGCAAGGACGGCAAGCCGGCCGCATTCTCGGCCGACAACGTG
CCGTACCAGCCCAAGCACTTCCTGAAGTTCACCGACCAGCCGCTGGGCGCCGGTGACTTC
GTGATGGTGGCAGGCTATCCGGGCCGCACCAACCGCTACGCGCTGGCCGGTGAGTTCAAC
GAAACCGCCAGCTGGACCTACCCGACCATCGCCAGGCACTACAACGCAGTGTTGAAGATG
ATCGATGAGGCGGGCAAGGCCGACGCCGACGTCAAGGTGAAGTACGCCGCCACCGCGGCC
AGCATGAACAACGTGGCCAAGAACTACGCCGGCCAGCTGGAAGGCTTCAAGCGCATCGAC
GCTGCTGGCCAGAAGCAGGCTGAAGAAGCCGCCGTGCTGGCCTGGCTGAAGAAGCAGGGC
GCCGCCGGCAAGCCGGCCCTGGCCGCACACGCGCAGCTGGTCAAGCACCTGGATACCAGC
AAGGCGACCCGCGAGCGCGATCTGTTCGTCGGCCAGTTCAACAACACCTCGGCGGTCAAC
GCCGCCATCGGCCTGTACCGCCTGTCGATCGAGCGCACCAAGCCGGACGCCGAGCGCGAG
GTCGGCTACCAGCAGCGCGACCTGCCGACCCTGGAAGGCGGCCTGAAGCAGATGGATCGC
CGCTATGTGGCGAAGATGGACCAGCAGCTGCAGACCTACTGGCTGGACCAGTACGTCGCC
CTGCCGGCCGCGCAGCGCAACAACGACGTGCTGAACACCTGGCTGGGCGGCAGCGATGCC
AGCGCGGTCAAGGCACTGGTGAGCAAGCTGTCGGGCACTGAGCTGGGCAGCCTGGATGCA
CGCCTGAAGTGGTTCAAGGCCGACCGCGCCGCGTTCGAAGCCAGCACCGATCCGGCCATC
CAGTACGCGGTGGCGATCATGCCGTCGCTGCTGAAGCAGGAAGAGCAGAAGAAGATCCGC
GAAGGCGAGTCGCTGACCGCACGTCCGCTGTACCTGCAGGCACTGGCTGACTACAAGAAG
AGCCAGGGCGAGTTCGTGTACCCGGATGCCAACCTGTCGCTGCGCATCACTTTCGGCAAC
GTGATGGGCTATGAGCCCAGGGACGGCGTGGCCTACACCCCGTTCACCACGCTGGAGGGC
ATCGTCGCCAAGGACACCGGCGTCGATCCGTTCGATGCGCCCAAGGCCCTGCTCGACGCG
GTCAAGGCCAAGCGCTACGGCGGCCTGGAAGACAAGCGCGTGGGCTCGGTGCCGGTGAAC
TTCCTGTCCAACCTGGACATCACCGGTGGCAACTCGGGTTCACCGGTGCTGGACGCCAAC
GGCAAGCTGGTCGGCCTGGCCTTCGACGGCAACTGGGAATCGGTCAGCTCCAACTGGGTG
TTCGACCCGGTGATGACCCGCATGATCGCGGTCGACAGCCGCTACATGCAGTGGATCATG
CAGGAAGTGGCGCCGGCGCCGGCGCTGCTGAAGGAACTGAACCTGGCGAAATAAACCCGT
TGCGGTAGTGCCGGCCGCTGGCCGGCAACCCCGACCAGATAGCCGGAGTTTCCAAAACCC
CGCGATCCACGTCGCGGGGTTTTTTCATGCCCGGCACGGCCCGGTGCGCCGAACGGGTAT
CATCCCTGTTCCGCGCACTTCACAGGATGTGAACGAAACGCGGAACCTCCTCCCCCCAGG
ACCCCTTGCACGCATGCGCATCCTGCTTGCCCGCCACGGCGAAACGCCGTGGAACGCCGA
AGGCCGCTACCAGGGCCAGATCGACATCCCGCTTTCGCCGATCGGTGAAGCCCAGGCCCA
GGCCCTGGGCGCCCGCTTGGCCTCGGTGGACATCACCCGTGCCGTCGCCTCGCCGCTGTC
ACGCGCGCAGCGCACCGCGCAGCTGGCACTCGGTGCCGCCCGTGCCGACATGTTGCTGAC
CGAGCCGGAGCTGCAGGAAATCGCCCACGGCGAGTGGGAAGGCCTGCTGGCCAGCGAAAT
CAACGAAAAGGACCCGTCGCGCCTGAAGGCGTGGCGCGAGGAGCCGGACACCGTGCTGAT
GCCCGGCGGTGAATCGCTGCGCCTGGTGCTGGAGCGCAGTTGGCGCGGCCTGGCCCGCGC
CAGCGAAGGCCTCGGCGAGCACGACACCCTGCTGGTGGTCGCCCATGACGCGGTCAACCG
CGTGATCCTGTGCAAGGTGCTGGGCCTGCCGATCTCCCGCCTGTGGACCTTCCGCCAGGC
GCCGACCACGCTCAACCTGCTCGAAGGCGCCGACCTGGACAGCCTGGAAGTGGTGCGCCT
GAACGACTGTGCCCACCACACGCCGTTCTTCGGCGAAGCCAAGCACCGCGCACTCTGATC
CATCCCCTCGCATCAACTGCTTCTGCTGGAACCGCTGCCGTGACGAACACCCCGACCACC
CTGGCCGACTGGCTGGACTACCTTGAACGCCAGCACCCGGCGACCATCGACATGGGCCTG
GAGCGCGTGCGCGCCGTGGCTACGGCGATGGGCCTGGGGGCGCCGGCCCAGCGCACCATC
GTGGTCGGTGGCACCAACGGCAAGGGCTCCACCGTGGCCTTCATCGAAGCCATCGCGCGT
GCTGCCGGCTGGAAGGTCGGCGCGTACACCTCGCCGCACCTGCTGCGCTACAACGAGCGC
GTGCGCATCGACGGCCACGATGTGGAGGATGCGGCGCTGGTCGCCGCCTTCAACACCATC
GAGGCCGCGCGTGGCGATATCACGCTGACCTATTTCGAGTACGGCACGCTGGCCGCGCTG
CAGCTGTTCGCGGACGCCGGGCTGGACCTGGCGGTGCTGGAAGTGGGCCTGGGCGGTCGC
CTGGATGCGGTCAACATCGTCGACGCTGACGTGGCGGTGATCACCACCGTGGACATCGAC
CATGCCGAATGGCTGGGCGGGGACCGCGAAGCGATCGGCACCGAGAAGGCCGGCATCATC
CGTGGCTGGAAGCCGGTGATCCTGGGCGAGACCGACCCGCCGTCGAGCGTGCTCGCACGT
GCCTACCTGGTCGGCGCCAACGCGATCCGCGGCGGCAGCGATTATTTCTACGAACCAATC
GATGCCCAGCGCTGGCGCTGGCGCGATGTCGGCCTGCGCATGGAACTGCCGACCCCGGCG
CTGGCCGGCCCGATCCAGCTGGCCAACGCGGGTGCCGCCATCGCTGCGCTGCGCGCGCTG
GACAAGCCGGTGCCGCGTGCGGCGTGGGCTGCTGGTGTCGCGGCGGCGCGCATCTCTGGC
CGCCTGCAGGCGTTCGAGCGTGACGGGGTGCAGGTCCGTGTCGATGTCGGGCACAACCCG
CAGGCGGCGGGCCAGCTGGCGCGCGCGCTGAAGGCCGAAGCGTCGGCCGGGCGCACCCTG
GCGGTGTACGCCGCGCTGCAGGACAAGGACGCGGTGGGCGTTGTGCAGGCGCTGCAGGAC
GTGGTCGGCGAGTGGACCCTGGCCGGACTGGACGGCCCGCGCGGGCAGAGTGCTGCCCAG
TTGCAGACCCGCCTGGCCGGTACGGCGGCGGCCAAGGCCCAGCGCGCTGATACTGTCGAG
CAGGCGCTGGCACAGGTACTGGCCCAGGCCGGGCGCGGTGACCGCGTACTGGTGTTCGGC
TCCTTCCATACCGCCGCTGCCGCGCTGCAATGGTTGCAGGGCGCCGCCTGATCCGCGTTC
AGCCAATGCCGACGCCGTCCGGTCCGGCACCCGTATAATCGACCGCAACCTCCGGACAGT
TGCCGCCTCACGTGGATACGCCTCTGAAACAGCGTCTGATTGGTGCCATCGTGCTGGTGG
CGCTGGCCGTGATTTTCCTGCCGATGCTGGTCAAGGGACCGGCGCCGGACAGCGGTGTGG
CCTCGGTGCCGATCGCCGCGCCGGACGCACCGGCCGATGGCCAGTTCGAAACCCGTGAGC
TGCCGCTGGTTGCTCCGGCCGGTGGAGCCACCGGCCTGCAGACCGGGCAGGCCAAGCCGC
TGCAGGAGACGGCCGCGCCGGCTACGCCGCCGACCGTGGACACGTCTCCGGCGGTTGCCG
CCGGCAACTTCGCCGTCACGTTTGGCGCCTACGGCAGCAAGGCCGACGCCGATGCGGTGA
TCGCCTACCTGCAGCGCTCGCAGCTGCCAGGCTTCGCCGAAACCACCACCATCAGCGGGC
GCCAGGCGTGGCGTGTGCGTGTCGGGCCGTATGCCGACCGTGCCCAGGCCGAAGCCGCGC
GCCTGCAGGCGGTCAAGATCCGCGCCGATGTGAAGGCAGAAGTCATCACCCTGGATGCGG
CGGCAGGCAGCAGTGCGGCGGTTGCCGCCACGCCGGCGCCGACCACCAGCACCCCGGCCG
CGGCCACCACGCCGTCGGCCACCAGCAACCCGGTGCGCAGCGAAAGCCTGCCGCCAAGCA
CGCCGACGGCGACCACCAAACCAGAGCCGCCCAAGCCGGCACCGAAGCCCGAGGCTCGGA
AGCCGGACGCCAAGCCCGAGCCGAAGCCGGAGGCTGCCGCCAGCAAGCCGGCCCCTGCCA
CGCCGACAGCACCGGCGGCCAGTGGCGTCGGCTTCGCCGTGCAGTTGGGCGCGTTCGGCC
AGGCCAACGATGCCAACGCGCTGCGCGACAAGGTCCGCGCCGCCGGCTTCAGTGCTTTCG
TCGAGCAGGTACGCACTGAAAAGGGCACGCTGCATCGCGTCCGCGTCGGACCGGTGGCCA
ACCGCGCTGACGCCGAGCAGCTGAAGGCGCAGGTCGCCGCCAAGGTCGGCGTGGCCGGCA
TGGTCCGACCGCACCCATGATCCACGCGCAGGCCCGTTGCCAGCGCCGCCGAAGGAGCGG
GGCGCCATGATCGACGTGGTGCTGCTGATCGTGATCGCCGCCTCGACCCTGCTCGGGATG
CTGCGTGGCTTTGTTGGAATCGTCATCGGCACGCTGTCGTGGCTGCTGGCCGCGTGGGCG
GCCTTCGCCTTCGGCAACGATGCGGCACGCTGGTGGGCGGCCCCGGCCGCACCCGGCGGC
GAGCATTTCGTTGGCGGCTACCTGGGCGTGGGCATTGGCGTGATGATCGTGGTCGCGGTG
ATCGGCATGGTCATCAAGGCGATGATCCATCGCAGCATGCTGACCAGCCTGGACCGGTTG
CTGGGCGGCGTGCTGGGCACCGTGCGTGGCGGCCTGATCGCGGCGATCCTGGTGCTGCTG
GCCGGCTTCACCCCGCTGACCGCCGAACCGTCCTGGAAGCGCTCGGCGGTCCGCCCGGTG
CTGAACCCGGCCGTGGCCTGGATGAACGGGAAGCTGCCGCACTGGCAGGTGCCCGGCGCC
GACCTGCTGCCCAAGACCTTGCCGACCGACATGCTGTCCCCATCTGCATTGATGGAGCTG
GGGAAGAGCGCAGGCGCCGATCTGGGAAAGCCGGGCGCGGCAGGCGATAATGGCATCCTC
AACCAGGTAGTGGCGGGCAGCGGATGGCTGCGGCCCGCGAAAGCGGAACAGGGCGACGCA
TACGATCCGGCCGAAGTGCGCCCGGACGCCCCAGCACTGCCAGACAGTATCGAGCCGGGC
GATCCGGCCAATGTCGACCGCAGGCGCGGCGACCACCGCGGCCAGGTACGGCCACCTTCC
TTGTAACTGGGCACAGCCCAGCGGAGACTTCGCACCATGTGTGGCATCGTCGGAATCGTC
GGCAACCAGAACGTCGCCGGGCAGTTGTATGACGGCTTGACCGTTCTCCAGCATCGCGGC
CAGGATGCCGCGGGCATCGCCACGGCCAATGGCAGCCGCCTGCGGGTGCAGAAGGCCACC
GGCCTGGTCCGCGATGTGTTCGATGCACGTACCATGTCCACCCTGGAAGGCAGCGTCGGC
ATCGCCCATGTGCGCTACCCGACGGCCGGCTCGGAAGGCATGGACGAGGCGCAGCCGTTC
TACGTCAACTCGCCGTACGGCATCGCGCTGGCCCACAACGGCAACCTGATCAACACCGAG
GCGCTGCGCCAGCAGGTGTTCGAGCAGGACCGCCGCAACGTCAACACCGATTCGGACAGC
GAAGTGCTGTTGAACGTGTTCGCCTATGAGCTGGAACAGCAGCGCCAGCTGAGCCCGGAA
GCCGCGATCCGCGCGGTGGCTGGCGTGCACCGCCGCTGCAAGGGCGGCTATGCGGTGGTC
AGCGTGGTGCTGGGCCTGGGCCTGGTGGCCTTCCGCGACCCGCACGGCATCCGTCCGTTG
GTGCTGGGCAAGCGCAGCCATGCCGAGGGCGACGAGTACATCGTGGCCTCCGAGTCGGCC
GCGCTGGACGTGCTGGGCTTCCAGCGGGTGCGCGATGTGCAGCCGGGCGAAGCCCTGGTG
ATCACCGCCCGCGGCGAGCTGTTCTCGGAAATCTGCGCCGAGCCTGCCGAGCACACCCCG
TGCATCTTCGAGTACGTGTACTTCGCGCGTCCGGATTCGATGATCGACAACGTCTCGGTG
CACAAGGCGCGCATGCGCATGGGCATCAAGCTGGGCGAGAAGATCCTGCGCCTGCGCCCG
GACCACGATATCGACACCATCATCCCGATCCCGGATACCTCGCGTGATGCCGCGCTGGAG
ATCTCCAACGTGCTCGGGGTGAAGTATCGCGAAGGCTTCATCAAGAACCGCTACATCGGC
CGCACCTTCATCATGCCGGGCCAGGGCGAACGCGTGAAGTCGGTGCGCCGCAAGCTCAAC
CCGATCCACCTGGAGTTCCGCAACCGCGTGGTGCTGCTGGTGGACGACTCGATCGTGCGT
GGCACCACCAGCCAGCAGATCGTGCAGATGGCTCGTGATGCGGGCGCGCGCAAGGTCTAC
CTGGCCAGCGCGGCACCGCCGGTGCGCTACCCGAACATCTACGGCATCGACATGCCGGCG
GCCGAAGAGCTGGTCGCGCACAACCGCACCGTGGAAGAGATCGAGGCCCACCTGGGCTGC
GACTGGCTGATCTACCAGGATCTGGAGGACATGGAAGCGGCGGTGAGCGAGGGCAACCCG
GCGCTGCGCAACTTCGATTCGTCCTGCTTCAACGGCCACTACCCGACGGGTATCGAGCCG
GGCTACTTCGAGCGCATCCAGCAGCTGCGTTCGGACGACGCCAAGCACAAGCGCCGCGCC
TGAGGTCCAGGCGTGGTCGATGTACCCGACGTTGGTGGCGACCTGCTGCGCGCGGCGCAG
CGGTGCCTGGCCGAAGCCGACCCGCTGCGCAAGGTCGCGTTGACCCAGGCGTATGCCGCC
GCGTTCCGTGCCGGCCGCCTGAAGGTGGCTGCCGATGCGCCGCCGCCGGAACCGATCCGC
ATGCCTGGCCGGCCGGCACGGCTGGTGCTGGTGCATCCGCGCGAAGTGCCCCGGCGCGGG
CTGGGCGGCGTGGAAGGACGCGCCGCCTTCATCCACGCCATCGCCCACATCGAACTCAAC
GCGATCGACCTGGCCTGGGATGCGGTGTACCGCTTCCGCGGCCTGCCGCCAGCGTTCCAT
GCCGACTGGGTCAGTTGTGCCGACGACGAATCGCGGCACTTCATGCTGCTGCGCGAGCGC
CTGCAGGCGCATGGCCACGACTACGCCGATTTCCCCGCGCACAACGGCCTGTGGGAAATG
TGCGAAAAGACCGCGCATGACGGCCTGGCGCGCATGGCCCTGGTACCGCGCGTGCTGGAA
GCGCGCGGCCTGGACGTGACACCGGGCATGATCGAGAAGCTGCGCAATGTCGGTGATGGT
GAAACCGCCGACGTACTGGAAGTGATCCTGCGCGAGGAAGTGGCGCACGTTGCCGCCGGT
TCGCGCTGGTACCGCTGGTACTGCGATCGCGCCGGCGTCGAGCCGCGTGCGCGCTTCAAG
GCGCTGCTGGTGGAATACGCCGGCGGCTACCTGCACGGGCCGTTCAACATCGAAGCGCGC
CTGCTGGCCGGCTTCGACGCCGACGAGCTCGCCAACCTGGTCGAACAGGCCGGTTGAACA
AAAGGGGACGGAGGGGATTAAGTCGTTTGTGCCACAAACGACTTAATCCCCTCCGTCCCC
TTTTTCATGCGTTGGGCAGCACCACGCGCTTGCCATCCACGGTGGGCCGGTTGATGTAGA
ACAGGCCGGGACCGGGCCGGTAGGGCAGTTCGCTGACGCCGGCATCGGCGGCATAGGTCA
GGGCGGTGTCGCCCAGCGCGTCGAAATTCCAGTGCGCCGACTGCATCAGGTAGCGTCGGC
GCAGCAGCGCCTCCTGGGTCTGGGTCAACGCCTGCCCTGCCACCAGCCGCCGTGCGATCG
GTTGCAGGGCCGACGGCAGTTCCCAGCCGGGAACTTCGGCAGCGCTGGCGCGCCAGGTCA
CACCGGCATCGATGGCATGCTGCTGCATCACCTGCAGCGCGATCAACTGGTAGCGCCAGT
CGATGCGCCGCCGCAGTACCACGGCGGCAGTCACGTACAGCACCGGGGACAGCAGCACGC
TGCGGCTGCCGGCGCGGCGCTGCTGCTGCCACTGGTGCCAGACATCCACCCACACTTCCT
TTTCGTCCACGCCCAGCTGCTGCCGCCAGCGTTCGGCATCGGCCTGCGTTTCAGCGTAAG
CCGTGGTGGCCTGCAGCATCGCCAGCGGGGGAATCTGGTAGTCGGCAACGGCGGGGCGGC
GCAGCTGCTGGCGACGTGGGCGGCTGAGCAGCTTGGGGCCTTCCTCCAGCTGGTTGTAGC
CTCCGCCGATGTTGGCGTGCACGCCGGGCAAAGCGATCTCGGTGAACGGCGGTGCCACCG
TGGTCAGCGGATAGTGCTGGCGATGCTCGTCGCGCGCGGTCAACTGCACCACGCGTGCAG
CGATGCCACTGGACAGGGCAAGCTGCGGTTGTTCGTCGGCGCGGCCACCACTGACCGCAG
CCACGGTATCGAACAGGCCGATGAATCGCAGCACCGGAAGGGCAGGGGCGAAGTCCGGCG
TACAGACCAGGCCGGACGACTGCAGCAGTTGCCGCCAACGCGTGGTATCCCAGCCCTGCA
GCTGGTTGGCGATATCACGTGCGGCGGCAGCGCCTCGAGAGAACCCGAACAGATCCAGCT
GCACGCGACGCAGCGGTTGCCGCCAACGCGTGGACAGTTCTGCAAGCGCAGCCGGCAGCA
CCACCTGCAGCGCGCGCTGCACCTTTGCGCGGACGCCGCTGGCGCCGATACCGAACGCCA
GTCCGATCAGGTCGTCGTCGGCGTCATCGCGGGTACCGACACCTTCCACGTAGATCGACA
CGAAGGCGTGGCCATCGCATCGCGGCGGCTGTCCGGGTACAGCTGCTGCAGGCGTGCGAT
GTTGGTCAGGCCGTTGTCGTAGCTGCTGGTCAGCCGGCTCTGGTAGGTCGAATCATCATC
CGCACGCAGCTGCGCCGGGCGCGGTCGCGGCTGCTGTGGTCGACCACGCGCGAGGTTGTG
CGCGTTGTTGCGGGTGCCATCGAAGAACAGGCCGATCCGCAGCAAGCCGACATCTTCGTC
CGTGCCCTGCGATGGTGCCATGTGCATTCCCCGTCGTGGCTGCGTCACGGTAGCGCGAAA
GTGGTGTGTTGGCGAAGTGTAGTGACGCTTTTGACCTGACTGAACGCAGATGCGGTCGAT
CACAAATCCTGACTTTCACTCCACTCGCCTATTGAATTCACACGAGCCGCGCAGGCCATA
TGGCCAAACCCGGCAAACCGGGTCGTGCTGCATCAACGCTGTTCACATCATTCAAGGAGC
GACGCAATGTTGTCCAGATCGATTGGCAAAGCGGCAGGTGGCCTGGTGTTGGGTTTGTCG
GTGGCGGCGGCCGCGCATGCGGCACCGTTGTTCGAGCCGGTGACGGTCATCAGCCGCGCA
TCGGCAAACAGTGAGCCCGCGCTGGGCAAGCTGCTGGCCACCCCGTCCACCGCGACGGTA
CAGGAAGTGCGCGTTGATGCAGCCGCGACTGCACAGCCGCAGCTGGAATTCGAACTGCTC
GGCCAGCGCGTGCAGGCCGTGCGCAGCAAGGTTGAAGCGCTGCCCGATGGCGGCAGCATC
TGGTATGGCCAGTTCCGTTCGCCCTCGGACAAGCTGACCGCGGCCACCTCCAACGGCCAG
GACGACCCCGGCAATTCGCTGATCCTGGTGCGCTCGGGCGATACCATCACCGGCTCGATC
CGCAAGGATGGAAAGCTGTACCGCCTGCGCCCGCTGGGCAACCGCCACGTGCTTGTGGAA
GTGGACGAGTCGCGGATGCCGGCCGACCATCCGGCCGATTACAACCAGCTGCCGAAGGTC
CCGATGGGCAACAACGATCGCCTCGGCATCGCGCAGGCGTCGTCCGGCACGCCGGCCACC
ATCCGCGTGCTGGTGGTGGCGACCAATGCCGCCGTCGCCGCCTATGGCGGCAACATGCAG
TCACTGGTGCAGCTGGCCGTGGCCGAATCGAACCAGGGCTATGTCAACAGCAACGTCGGC
ATCACCATGGAACTGGCCCGCTACGAGACCACCAGCTACACCGAATCGGGCAGCTTCGAT
ACCGACCTGGCGCGTTTCCGTGGCACCAGCGATGGCTACATGGACAGCATCCACACCAGC
CGGAATACCTACACGGCTGATGTGGGCGTGCTGCTGATCAACAACACCGCCTACTGCGGC
CTGGCCTCGGGCATCGGCTCGACGGCGTCGACCGCGTTCGCGGCCGTGTACTGGGATTGC
GCGACCGGCTATTACTCGTTCGCGCACGAGATCGGCCATCTGCAGAGTGCGCGGCATGAC
ATCGCCACCGACTCGAGCACCTCGCCCTATGCCTATGGCCACGGCTACCGCTACGAGCCG
GCCACCGGCACCGGCTGGCGCACGATCATGGCCTACAACTGCACCCGCAGCTGCCCGCGC
CTGAACTACTGGTCCAACCCCAACATCAGCTACAACGGCATCCCGATGGGCAACGCCAGC
ACCGCCGACAACCAGCGCGTGCTGGTCAACACCAAGGCCACCATCGCGGCCTTCCGCTGA
CACTGTCCAGGCGCCGACCAAGGCCGGCGTCTACCCGGGCGCATGCACCTGCTCTGGTAG
ATGCCAACCTTGGTTGGCACCTTGCGATCCGTTATTCGCGCGCGAGCGTATCCAGCGTCC
AGCCGCTGGCATCCACGCGCAGCACCGAACCCTGTTCGTACCAGTCACCCAGCACGATGC
GGGTGCGCTCGCGACCACCGGCCTGCAGCGTGTGGATCGCCGGCCGATGGGTATGGCCAT
GGATCATGGTGTCCACGCCATGGCGCACGAAGGTGGCATCGACTTCGGCAGGGGCCACGT
CGGTCACCGACTCGAACTGCGCACGATCGTCCTGCTTCATCTCGGACTGGCGCGCCTGGC
TGGCTTCGCGCGCCTTCTGCGCGAACGCGATGCGTGCGGCCAGCGGCTGCGACAGGAACT
GCGCCTGGAATACCGGGTCGCGCGTCTGTGCACGGAACTGCTGGTAGGGAATGTCATCGG
TGCACAGCAGGTCACCGTGCTGCAGCAGCACCGCGCGGCCGTACAGTTCGATCATGCACG
GGTCGGGCAGGATGCGCAGGCCGGCACGGCGCGCGTAGTCCTCACCGAGCAGGAAGTCGC
GGTTGCCGCGGATGAAGTACACCGGCACGCCGCTGTCGGACAGCACCTTCAACGCATCGG
CCACCGTGTCGGCGGCGGGCGAGGGCGTGTCGTCGCCGATCCAGGCCTCGAACAGGTCGC
CGAGGATGTACAGCGCATCGGCGCCGGGCGCCTGCTCGCGCAGGAAGCGCAGGAACAGGT
CGGTGATCTCCGGACGGCTGGGGTCCAGGTGCAGGTCGGAAATGAACAGCGTGGTCATGC
CCGCATTCTAGGCCATCAATGATGATGGTGGCGCCGCCGGTATTGTGGGGGTCAGATCTC
TTTTCCGAAGGAAAAGGATCTGACCCCGGGGCTATACCGGCAGCGGCAGCCAGGTCAGGC
TGGCCGAAGCCAGCACGATGGCGATGGCGGTGGCTGCCAGCACATCGGAAGGATAGTGCA
GGCCCAGGACCACCCGCGACAGTGCAACGCCACAGGTGAACGGCACCAGCAGCGGCGCCA
GCCACGGGTAGTAGGCCAGTGCCACGATGGTGAACGACACCGCATGCAGGGTGTGTCCGG
AGGGGAAACTGAACTCGTCCAGCGGCGCCACCCAGGCGCGGATGCGCAGGTCGGCCGCGT
AGGGCCGCGGGCGCCGGGTCCAGCGCTTGAGGACCTTGTACAGCAGCAGCGCGGCCAGGC
CCGTGGCGGCCATGTGCACCGAGGCGCGCAGGCCGTCGAAGCCGTCCAGCACCACCAGCG
CGGCCATCAGCACGTACCAGAACACGCCATCGCCGAGCCGGCTGATGACCGCGAACAGGC
GACGCACGCGGCGCCGCCGGCAGTAGTGGTTTGCGCGTCGGCACCAGCGTGCTTCGCGCC
CGGCCAGCAGCTCAAGCGGCGTAGTGCGCATGGCCGTTCCTCCGCGACTGTGCCAGTTCG
GCCAGCAGCGCATCGAACTCGGCCACCACCTGTTGTGGATGCAGGCGCTTCATCGCCCGT
GCGGCATTGCCGCCCAGTTCGCGGCGCTGCGCGTCATCGGCGGCCAGTCGCACGGCGGCC
TCGATGAACTGATCGTCGCTGTCCACGGCTGCGCCGTTCTCGCCATTGCGCAGGTACTCG
CGCGCGGCGCCGTAGTCGAAGGCCACGGTGGCCACACCGCTGGCCATGCTTTCCAGGGTC
ACGTTGCCGAACGTCTCGCTGCGGCTGGGGAACAGGAACAGATCGCCGCTGGCGAAGTGC
CGGGCCAGCGCATCGCCGCGCTGGATGCCACAGAAGATGAAGTCGGGGTTTTCATGTGCC
AGCTTCTCGCGGGCCGGGCCATCTCCGACCCACACGAAGCGTGCCTTGGGCCGGATCTGC
TGCAGCCGGCGGAATGCCTTCACTGCCAGGCCGAGGTTCTTTTCAGCAGCGATGCGGCCG
ACATAGATCGCCACCAGGCCGTTGCCATCCACGCCCCATTCCTCGCGCAGCGCGGGATCG
CGCCGTCCAGGATCGAACTGCTGGCTGTCCACCGCGCGGGCCAGCAGGCGCACGCGCTCG
AAGCCCTGTTCGCCGAGGAACTGCTGCAGCTCGCGGGTCGGCACCAGGGTGGCATCGGCC
TGGTTGTGGAAACGGCGCATCCAGCGCATGGCTGCGGCCTGCAGCCACGCCACGCCGTAG
TCGGGCAGGTACTCGTCGAAGCGGGTGTGGAAGCCGCTGGCGACCGGAATGCCGAGGCGG
CGCGCAGTGCGCAGTGCCGACCAGCCGAGCGGACCTTCGGTGGCGATGTAGACCGCATCC
GGGCGTTGTTTCTGCCAATGGCGGCCCAGCCGGATCGGCGCCGGCAGTCCGAAACGCAGG
CCGGGGTAGCGGGGCAGGGCGGCGCCGGGAACCAGCAAGGTGCCGGGTGCCGAATCCAGC
GCTTCGCTGGACTGGCGGGGGCGGACCAGGTCGATCTCGTGCCCGGCTGCGCGCAGACCT
TGTTCCAGCCCCTGCACGGTGAGGGCGACGCCGTTCACTTCCGGTGGATAGGTCTCGGTG
ACGATGGCATAGCGCATGGCGGGCCTCCGGGTTTCCGGCATGCTCGGGCCTGGCGATGTA
GCCGACATGACCGCTTTGCGACCATCAGATGACGGTGGCGCCGGCCAGCGCCTGGGCGCG
GCGGCCAATAAAAAACCACGGCCCCGAAGGGCCGTGGTCGTCATGCTTCCGTCACAGCGC
GATGGATCAGAAGCGCTGCTGGTACTTCATGTAGATGAAGCGGCCGATATCGTAACCACC
GTAGTACGAGAAGGCCGAGTTCGGCTTGCTGTACATGACCGGGCCGGTCTTCTCGAACAC
GTTGTTGGCACCGACCGACACGGTGGCGTCCCACGGCAGCGAGTAACGCACCTGCACGTC
GTGGAAGGTGACCGCGCCGCGCTCGTTGTAGTTGCGTGCGCCCTTGTACCACGGTGCGTA
CACACCCGGATCCGAGCACTCGTCCGGGTACAGCGCGATGTTCGAGCAGGTTTCCTTCAC
GCCCGAATAGTAACGCGCGGTCCAGCTCGCGCCGAAGTTGCCCCGCTCGTAGCCCAGCAC
CAGGTTGGAACGGACGCGGAAAGCGCTGCCGATGCCGTTGGTGACGATCGGGACGATCGA
GCTGTCGTTGGAGGTGCGGTAGGTCGCACTGGACACGTAGGTGGTGGCCGAGTTCACGTT
GAACTTGCCGAACCGGGTGTCCAGACGGTAGCTCACGTCCAGATCGTAGCCTTCGGTTTC
CATGAAGCCCGCGTTGCGGTTGCCGAACTTCAGGTTGGTCACGATGCCGGTCACCGGGTC
ACGCTGGAAGCGCGAACAGCGCGCGTCGATACCCGATTCGTAGCAGTCCTGCAGGATCTG
GGTCGGCGTGTCGGCGATGATCGTGTTGTCGATGCGGATCTTCCACCAGTCCAGCGAGGC
GTTGAAGCCCTGGATGAAGCTCGGGCTCCAGACCAGGCCCAGCGTCTTGCTGGTCGAGGT
TTCCGGCGTCAGCAGCGGGTTCGACCCGGAGGTGAACGGCACCGGGGTCGCGTCCGTCGA
CGTGTTCACCGGGGTGCCACCCTGGCGCAGCTGGCGGAAGGTATTCGCATTGGCGATGTC
GCGTGCGCAACGTGCACGGACTTCCGCGCTGGAGGCCGAGGAACCGAAGCGGGTGTCGCA
CGGATCGCTGAACTGCGCGAAGGTCTCCGAACCACCACCGAACAGGTCGCTGATGGTCGG
TGCACGGAAGCCCTCGGCCCAGGTGCCACGCACCATCAGCGAGTCGATCGGCTTCCACTT
GAAGCCGAACTTGCTGTTGAGCGTGTTGCCGAAGGTGTTGTAGTCCGAGAAGCGGGTTGC
GCCATTAAAGGTCAGTTCCTTCGCGCCCGGCAGGTCGGCCAGCACCGGAACGTTCACTTC
CAGGTAGGCCTCGTTGACGGTGTAGTCACCGCCGGTCGGGCCCGCGGCCAGGTTGGTGGT
CGCGCCCGTCTGGGCCAGGGCATCCGGGGTGTACTTGCCTTCTTCCTTGCGGCTTTCCAC
GCCGAACGCGAAGCCCAGGTCGCCAGCCGGCAGGGTCACGATGCTGCCAGCGATGTTGGC
AAAGAAGTTCTTGGAGGTGGTACGGCCCTTGGTGATCTCTTCCGGGAACAGCCACGCCTG
CAGTTCTTCGTTGCCGTACAGGCCATCGGCAGCCGTCGTGCCGTACGGCACCAGCGGGTT
CCACGGCTTGCACACGTCATAGGAGATCGGTGCAGCGGCGGTGCCGCACTGCACCTTGCC
GGTGGCGGCGTTGTAGAACGACGGGCCGACGCCGCCGGCGACGCGACCCTTGTGCAGGTT
GCCGGTCGCCACCGATTCCAGTTCATTGCGGTTGTACTGGTAACCCACTTCCCAGTCGAA
GTAGCGGCTGCCGATCTCGAACGAACCGTCGAACGACGCCACCGCGCGGTAGGTCTTCAG
CTCGCTGGTGGTCACGCGCGGCACTTCCCAGGTGCGGCGGTTCCATGCCACGGCGGTCGG
GGTGGCATACCCGTGCTGGCGGCCGAACGGATTGAAGTAGCTGTTGATCGACATCGAGCC
GACACCGGCGGTGCTCGACTGCAGCGGATAGCCCGCGATCTGGCGGGTGGACTCACGCTG
GTTGTAGCCCAGCTCGGTGCGGAAGTTGACGTTGTCGGTGATCTTGAAGCGGCCGTCGAA
ATAGACCGAGTCGCGCTTGACCGGATACATCACGTGCATCTGGTCGTTGGCGTTGCTCAC
GTCACCGGTGAACGGCGTGCTATCGGTGAGGTGGTAATTGGCCGGGTTGGTGGGATCCGC
GCCGCGGTTGAGGGAATAGCCGCAGCCCGCAGTGGCGGTACAGCCCGGGCCGCGCAGACC
GGTGAACTGGCCGTACTGGCTGATCGTGGTCCAGTTGCTGCTGTCGTACGGATGGCGATC
GGTCATGCCGTACTTGCTGAAGCCGCGATCGCGCGCCCACACGCCCTTCTCTTCGGCATG
CTCGGCGGACAAGGTCAACGACACGCGATCGTTGCTCCAGCCGGCGACCACGTCGAAGCG
GTCACGTGCGCCGTCGCCCTGGCTGTACTGGCCGTGATAGACGTTGGCGGTCACACCGGT
GACATTGGAGCGGGTGATGATGTTCACCACGCCGGCCATGGCGTCGGAGCCATAGATCGC
AGAGGCGCCGTCCTTCAGCACCTCGATGCGCTCCACGGCGGACACCGGCAGCGTGGAGAT
GTCCTGGTAGCCGGACGTGCTGATGCCCATGCGCTTGCCGTTGACCAGCACCAGCGTGCG
CTGGGTGCCCAGGTTGCGCATGTCGATGTAGGTGCCACCCGCGTTTTCACCCGCGGTCAG
CGCATTGGCGCGGCTGATGGTCGGGCTGCCCATCGCGGTGACGTTCTGCAGGATGTCGGC
AACCGAGCTGAAGCCCTGCTTTTCGATGTCGTTGCGGCTGATCGCGAACACCGGCTGGGC
GGTTTCCACGTCCACCTGGCGGATGCGCGAGCCGGTGATCTCGATGCGGTCGAGGTTGGT
GGGCGTTGCGTTGCTGCCGTCCTGGGCAAACGCGGGCAGGGCGGCCAACGTTGCGGTGGT
AGCCAGGGCATAGCGGATGGCCTGCCCCAGTGCGGTGGTGCGTGAAGTCATGGCGAGCTC
TCTCTCTCAGGTCGTGCACAAGACGCCAAAGTGGGCGTCGAAGGAGCCAGCTGGGTTGAT
GACCGAGCCGGTGACCCGATAGTAGTCTCGTTAGTTAATGCTCTGTAAAGAGTTCGTATC
GATTTATGTCACGGGACACCCCCATCCTTCACAAAACGTGAACAAAAGCAGGCGCTTACG
TGAGAGGTGCGATACGCGATACGGTGCCGTCGTGATGCGAAGCAGCACAAAAAACCGCCA
GACTGCGCAAAGTGGGGGTGCGAAGTGCGTCACTCCTGCTGTCCTGTGGACAACAGGCGA
CGGCGTATTCAGGCTACGAACGGACGGAACTGGATGCCCAGCCCGGCGATCCCGTCGGTC
TCGCCGATCAGGTCGGCGCGCAGCAGCGGACGGGCATCGATGAACGCCTGCGGCACGATC
AGCGACAGCCGGTTGTCGTCGGCGGTCAGTTCCAGCGCCGGCAGCGGGTCGTCCTCATGC
GCGCGGTTGAGCAGCACCGCCAGCCGCAGCAGGGCCGCCAACCGGCGCGCGGTCAGCAGC
AGTCGCTCGGGCAGGGCGTCGAAGGCGGTCTTGGTCACGCTGCGGCGATGGCTGCGCACC
AGCGCGGCCAGCATCTGCTGTTCTTGGCGGGAGAAGCCGGCGATGTCCGAGTGCTCCAGC
ACGTAGCTGCCATGCACGTGGTAGCCGCTGTGGGCAATCATCAGGCCCAGTTCGTGCAGG
CGTGCGGCCCAGCCGAGCATGCGCGCATCATCGGCATCGAGCTTCCAGCGTTCCTGCACC
TGCTCCAGCAGTGACAGAGCAGTGTCCTGCACGCGGTCGGCCTGTACCGTATCGATACCG
TAGCGCTGGCTGAGCGCGGCCACCGATTCATCGCGCAGGTCGTTCTCGCCGGCACGGCCG
ACGATGTCGTAGAGGATGCCCTCGCGCATCGCGGCCTTGCTGACCAGCAGCTTCTGCAGG
CCAAGTGCCTGGAACGCCGCTTCCAGCACCAGGATGCCGCCGGCGATGATCGGGCGGCGG
TCGCTGGACAGGCCCGGCAACTGGATGTCGTCGATCTTCTTGGCCTTCAGCAGCTCATCG
CGCAGTTGCGGCAGGGCCTCGGCGGTGATCGCGCCCTTGCTCAGCTTCATCGTCGCGCAG
ATCTCGCTGATCGCCTTGTGCGTGCCCGAAGAGCCCAGCGCTTCCTGCCAGCCCAGCGCG
CGGTACTTGCTGGCGAAGGGCTGGAACTCGCGGCCGATCTCGGCCAGCGCGTCCTTCCAG
CGCTTCTTGCTGAGCTTGCCGCCGGGGAAGAAGCGCCGGGTGCTGGCGATGCAACCGGCC
TGCAGGCTTTCACGCTCCAGGGTCTGCATGCCCATGCCGATGATGAATTCAGTGGAGCCG
CCACCGATGTCGATCACCAGCCGGCGCTGGCCGGGCTTGGGGGGTTGCGCGTGGGCCACG
CCCAGGTAGATCAGGCGGGCTTCTTCGCGGCCGCTGACCACTTCGATGGCATGCCCCAGT
GCGGTTTCGGCCGGGACCAGGAACGACTGGGGAGAACGCAGCTGGCGCACCGTGTTGGTG
GCCAGCGCGCGCACCCGATGCGGCGGCACATTGCGGATGCGCTGGCCGAAACGGGCCAGG
CATTCCAGCGCGCGCTGCCGTGCGGCGGAAGACAGTCCGCCTTTGCCATCCAGCCCGTCG
GCCATGCGCACCGTCTCGCGCAGGCGGTCGATCACCCGCAGCTGGCCGAGCGTGTAGCGC
GCGATGACCATGTGGAAACTGTTGGAGCCAAGGTCGATGGCGGCCAGCAGGTCGCCATCC
TGCAATGCGGGCGGAGTCGTGGAGGTATGCGGCATGGGCGAATGTTAGCCGAAGCGGCGG
TGTGCTCGTCACCGCGCGGCCTTCACATTTTGGAAGGAGGCGTGCAGCAGGATTGCAAGG
GGTCAGATCCCTTTCCCGCAGGAAAGGGATCTGACCCCGGGCGACCGCTGATCGAATCCC
GACCAGCGGTCGGGGTCCACCGGGGCAGGACTACAGCCCCTGCATCAATGCCATCTGCGC
AGAATGCGGGGCTTCGTCGTGCGCCGGCGCACGCTTGTGGTAGAGGCCGTCGGCGTCCAG
TTCCCAGGCGTTGAGGTTGTCGTCCAGGTAGTTCTGCAGGACCTCGCGGTACACCCGCTT
GGCCAGTTCCGGATCGAGGATCGGGAAGCAGGTCTCGACCCGGCGCAGCAGGTTGCGTTC
CAGCCAGTCGGCGCTGGCGCAGTACATCTCCGGCGCGCCGTCGTTGCCGAACCAGTAGAC
GCGGCTGTGCTCCAGGAAGCGGCCGACGATCGAGCGCACGCGGATGTTGTCCGAGACACC
CGGAACGCCCGGACGCAGGGTGCAGGCGCCACGGATGATCAGGTCGATCTGCACGCCGGC
CTGCGACGCGGCGTACAGTGCGCGCACCACCTGCGGTTCGTTCAACGCGTTCATCTTGGC
GATGATCCGCGCTGGGCGGCCGGCGGCGGCGATGCGCGTCTCGCGCTCGATACGGCCGAG
GATGCCGGTGTGCAGGGTGAAGGGCGACTGCAGCAGGCGCTTGAGCTTCATCTTCGAGGC
CAGCCCGGACAGCTGCTGGAACAACAGGTGCACGTCATTGCCGATGTCCGGATCGGCGGT
GATCAGGCTGATGTCGGTGTACGCGCGGGCAGTGCCGCTGTGGTAGTTGCCGGTGCCCAG
GTGCACGTAGCGGCGCAGCTTGCGGCCTTCGCGGCGCACGATCAGCAGCATCTTGGCGTG
GGTCTTGTAGCCGACCACGCCGTACACCACCTGCACCCCGGCCTCCTGCAGGCGATCGGC
CAGGCCCAGGTTGGCCTCTTCGTCGAAGCGCGCACGCAGTTCGACCACTACAGTCACGTC
CTTGCCGTTGCGCGCGGCCTGGATCAGTGCGTCGACGATCAGCGAATCCTTGCCGGTGCG
GTACAGCGTCTGCTTGATCGCCAGCACGTTGGGATCGATCGCCGCCTGCCGGATCAGGTC
CAGCACCGCGGTGAAGGCATCGAACGGGTGGTGCAGCAGCAGGTCCTGGCGCGCCGTGGT
CTCGAAGATGCCGTCGCTGTCGCGCAGCGTGCGCGGGGTCATCGGCGGGTACTTCAGGTC
CGGCTGCGCGATCAGGTCGTACAGCTGGATGATGCGGTTGAGGTTGACCGGGCCGTCGAT
GCGGTACACCGCGTTCTCGGTCAGGCCGAAATTCTGCAGCAGCGTGCGCACGATCTCGCG
CGGCATGTCGTGGGCGATCTCCAGGCGCACCGCCGGCCGGTAGCCGCGGTCGACCAGTTC
GTCGCGCAGCGCCAGCGCCAGGTTCTCCACTTCCTCCTCGTCCACCACCAGCTCGGAGTT
GCGGGTGACACGGAACTGGTAGGCACCCTGGACTTCCATGCCCGGGAACAGCTCATCGAC
GAAGGTCGACAGCACCGAGGACAGGAACACGAAGTTCTGCGATCCGCCGAGCTTCTCCGG
CAGCTGGATGATGCGCGGCAGCGAGCGCGGCGCACGCACGATCGCCAGGTGGCCGGCGCG
GCCGAACGCATCGGTGCCCTTCAGCACCACCACGATGTTCAGCGACTTGTTGAGGATCTT
CGGGAACGGGTGCACCGGGTCCAGGCCCAGCGGCGACAGCACCGGCATGATCTCGTTGCG
GAAGTAGGCGCGCAGCCAGCGCCTCTGGCGGTCGGACCAGGAATGGCGACCGAGCACGCC
GATGCCGGCCTCCATCAGCGCCGGGCGCAGCGTCTCGTTCCAGCAGCGGTACTGCTGGTC
CACCAGCTCCGCAGCGCGGTCATGGATGGCGTTGAGGATGGCCTGCGGGCTCATGCCGTC
CGGCGCCGGCGGCAGGCCGAATTCCTGCGCGTGGCGCACGGCGGCGGCACGGATCTCGAA
GAACTCGTCGAGGTTGGTGCAGGAGATGCACATGAAGCGCAGGCGCTCCAGCAGCGGCAC
CTGCGGGTCCATGGCCTGCGCCAGCACGCGGAAGTTGAAATCCAGCTGCGACAGCTCGCG
GTTGATGTACAGCGACGGGTCGCGCAACGGATCGTTGTCCGGGCTCACGGGGAGGGGGAG
GGATCCGAGGCTGCTCATGGCGTCATTCTTCGATGGAGGTCAGGGGGGCGGACTCGCGCG
GGCGCACGTGGTCGGCATCGAAATGGCAGGAGAACACCGAGCCCTTGCCGACTTCGCTTT
CAATCTCCAGCCGTGCGTGGTGCAGGCCGAGGATGTGCTTGACGATGGACAGGCCCAGCC
CGGTGCCGCCGCTCTCGCGCGAGCGGCTGCTGGACACACGGTAGAAACGTTCGGTCAGGC
GCGGCAGGTGGGTGGCGGGAATGCCGTAGCCGGAATCGCGCACCGCCAGCACGGCGCCGT
CGCCTTCGCGGCGGAACTCCACCGCAATGCGGCCCCCGGCCGGGGTATAGCGCACCGCGT
TGGTGACCAGGTTGGAGAAGGCACTGTGCAGTTCCTTGGTCGAACCCTGCAGGTCGACAC
CGGCCAGATCATCGATGCTGATCTGGTGGCGGCCCTGGCTGTGCGCCTCGGCCTCGCGGC
GCAGGGTCGCCAGCATCGGCTGCATGGCCACGGTCTCTTCCTCGCTGTGCTCCTGCGATT
CCAGCCGCGACAGGGTCAGCAGGTCTTCCACCAGCTGGGCCATGCGCTGGCTCTGCTTGC
GCATTTCTTCCAGCATCGGGCCGGTGCCGGGGAAGTCCTCCGGATCCATCATGTCCAGGT
AGCCGTGGACCACGGTGAGCGGCGTGCGCAGCTCGTGTGAAACATTGGCCACGAAGTCGC
GGCGCACCTGTTCCAGGCGCAGCAGCTTGCTGACGTCGCGGGCGATCAGCAGCCAGTAAT
CCGACGAATAGGGAATCAGGCGCAGGTTCAGGCGGATCGCCGGATCGACCGGCGAGGGCA
CGTCCAGGATCGGTTCGGCATTGCGGCCACCGGCCAGCCAGTGGGCCAGCGGCATCGGCT
GCAGGCGTTCGACCAGGGCCTCGCCAAGGTCGCCGGGATGGTGCAGGCCGAGCAGGGCGG
TGGCCGCTTCGTTGAACCACTGCACGCGCTGGCTGTTGCGGTCCAGCACCACCACCGCGT
CGGGCAATGCGGCGGCGGCGGCGCGGTAGCTGCGCAGCATGTCCAGCAGGCGGCGCTTGC
GCACGCGCATTTCCACCTGGTTGCGATACAGCAGGCGGTCCAGTTCGTTCCAGACGCCGG
TGCCTTCTTCGGCGGTGTCCCAGCGCTGGCGCGCGGTCAGCCGCCGCAGCACGCTGCGCA
GTCGCCAGTAATGCCAGGCCAGGGTAGCCAGCGCGCCCAGTGCGATGCACAACCACAGAT
GGCCCGTGAACCACCCCACCAGTCCGGCGAACAGCAGTACCGCGGCAACGGTGGCCAGGG
TCTTCAACCAGGCAGAGCGGATGTGGCGGGGCATTGCGGTCTCGTCGTTGAGGTGCGGCG
GTTCACTGGAGTGAACCAAGGGTTATAGCAGAGTTGCCGGCACCGGCACCCGCAGGTGCG
CGGTGCCGGCACGACGAGACTCAGGTGGCAGTGGAGAACCGGTAGCCGGCGCCGCGCACG
GTCTGCACCATGTTCTCGGCGTTGAACGGTTCCAGCGTCTTGCGCAGGCGGCGGATATGC
ACGTCGATGGTGCGCTCCTCCACGTACACGCTGCCACCCCATACATGGTCCAGCAGCTGC
GCGCGGGTGTAGACGCGCTCCGGATGGGTCATGAAGAAGTGCAGCAGGCGGTATTCGGTC
GGGCCGATCGGCACCGGCTGGTCGTTGGCGAACACGCGATGGGCGGCGCCGTCGATGCGG
ATCGGGCCGACTGCCACGCTGCCGTCCTCGTCGTCCTCGCGGGCACGGCGCATCACCGCA
CGGATGCGCGCCAGCAGTTCGCGCGCCGAGAACGGCTTGACCACGTAGTCGTCGACGCCG
GCTTCCAGGCCACCGACGCGGTCGTTCTCTTCGCCGCGGGCGGTCAGCATGATGATCGGC
ACTTCGCGGGTCAGCGTTTCCTTGCGCCAGCGACGGGCCAGGTCCAGGCCGCTGGTGCCG
GGCAGCATCCAGTCCAGCAGGATCAGGTCCGGAACGCGGTCGGCGATCGCGGTCTGGGCC
TCCCGGGCATCGCCGGCGTGGACCGGTTCGTAATCGCCCTTGCGAAGGGCGAAGGCGACC
ATTTCACGGATCGCGGGCTCGTCATCGACGATCAGGATGCGTTTCTGCACGAGGACACCG
TAGGGCTCGGTTACTGGAGTGGTGCCAGTAGACTACGGTTTGATGACATGTTTGTGACTG
CCCGGCCGGAACCGGCCTGGATTGCCATCGGCCGGTCATGCAGCGCTCAGCGCCGGTCCA
GGTCCGGGTCCTGCACGCCCTGGCGGCGCAGCTCCAGCACGGTCGGGGTGATCGCTTCGA
TGCGGGCATCGACCCGCGCGCGGCCAATGTAATCCAGCGCCGGGTTGCGCTTGAGCGCCT
GCAGCTGCAGCAGCGCCTGTTCCGGCCGACCGCTGAGGAAGGCGGCCTCGGCATAGGCCT
CGCTGGCACGCACGCTGTCGCCGGCCAGCTCGCTGGCGCGGGCAAAGCGCTGCTGGAAGA
CCGGATCGTTACCGCTTTGCGACAACAGGGGGCGCAGCATCGCCTGCGCGCGCTGGCCGG
CCTCGCGGTTGCCCTGTTCGTTCAGGATCTCGGCATAGGTCAGTGCCACCGGGCGGCTGT
TGGGGTGTTCGCGCAGCAGCTGCTCGAAGCGGCTGTTGGCTTGGGCCGCCTGGCCTGCCC
GCGATTCCGCTTCGCCCAGGCCCAGCGCCAGCCACAGGTTGCCGGGATGGGTCTGGAGCA
GGCCGGCCAGGGTCTGCCGGGCCTGGCCGGCGCCGGCACGGCCACCGCGCATGACCGCCA
GCGCCTGGCCATAGCGCTGCGCATCGTTGAGACCGTCCTTCTGCCGCTTGGCCAGGTCGG
CATACTCGCGTTCCAGCTCGGGGGTGGAATCCGCGCTGAGCACGCGCAGGCGCTCACGTG
CCCAGTCGAAGTCGCCGCTGGCGCCACGGTTGAGCTGGCCGATCGGGAGGCGCAGCACAC
TGCTGGGCAGCAGCGGGTTGTTGCCGCGCAGCAGCGGCTCGCCCAGGCTGGGATCGGCCG
GGTCCACCCGCTCCTTGCGCTCGCCGGTGGGGGTGCTGGTGGTCAGCAGCACCGTATCCT
TCTTCATCTGCTCGGCGCGGGCCTTGGCTTCGCTGATGCGGGTGATGTTGACCGGGTGGG
TGCGCAGGAACTCGGGCACGCTGTAGCCCCCTTCGTTGCCACGCATGGCCGCCGACATCC
GTTCGAAGAAGCCGGCCATGGCATCCACGTCGTAGCCGCTGCGCGACAGGGTGCGGATGC
CCAGGCGGTCGGCCTCGGACTCGTTGGAGCGGGTGTAGTTGATCTGCCGTTGCTGCATCA
GGCCCATGCCCGAGCTGATCGCGGCCATCGTCGCGTTGCCGGACGACGTGCTGTTGCTGG
CCTGGGCGGCCACCACCGCCGCCAGCATGCCCAGCAGGATCGGGATCTGGTCACGCTGGG
CGCGCTCGACGCCGCGCAGCACATGCTGCTGGGTGACGTGGGCGATTTCGTGGGACAGCA
CCGCAGCGACCTCGTCCTCGCGCTCGGCGGTCAGCACCAGGCCGGCATTGACCCCGATGT
AGCCGCCCAGCGTGGCGAACGCGTTGATCTGGCGGTCGTTCATCACGAAGAAGGTGTACG
GCTGCCGTGGCTGGTCACTGTTGGAGCCGAGACGGGTGCCCATGGTCTGCAGCCAGTCGT
TGACCAGCGGATCTTCCAGCAGGTAGCCGTAGTTGCGCAGCTCGCGCAGCATCATCGCGC
CGTACTCGGCCTGGCGGGCCGGGGTCAGCAGCTCGCCGGCCGAGGAGCCGATGTCGGGCA
GCTTCTCCTGGGCCTGGGCCAGCGGCATGGCCAGGGCCAGGGTGACGGCGGTAGTCAGCA
GCAGGGCTCGCAAGCAGGAGTTCCTCGGGCGGGGCGCGCCAAGCGTGGCAGGGCGGGGGG
CAACCATTCGTTAATCCACAGTGTTGCGGCCGTGGCGTGGAAATTCCAGCGCACCGGTAC
CATATGTAGACCGTCGATCCATCGTGGAGTTTCCCGTGACAGCCCAGACCGCCGGCGGTG
CCCCCGCCATCACCATCTATTCCACCGCCGTCTGCCCGTACTGCGTGGCCGCCAAGAACT
TCCTGAAGAGCAAGGGCCAGCAGTGGACCGAGGTCCGCATCGACCTGGACCCGGCCGAGC
GCGAGAAGATGATGGCGCTGACCCGCCGCACCAGCGTGCCGCAGATCTTCGTCGGCGACG
TCCATGTCGGCGGCTACGACGACATGATGGCCCTGCACCGTGAAGGCAAGCTCGAGCCGC
TGCTGGCCGGGCAGGGCCAGGCATGAGCGCGGCCGACGACGGCAGCAAGGACCGCATCGC
CGAGTTCACCGAGTTCCGCAAGCGCATGAACGAGCGGATCCTGGGTGAGCCGAACCAGGT
GGTGCGCCGCTTCTTCGCGCTGGACACGCAGACCTACCAGGCCGGCGCGCTGGACGTGAA
GACCAAGGAGCTGCTGGGCCTGGTGGCCTCGATGGTGCTGCGCTGCGACGACTGCATCAG
CTATCACGTGGCCCAGTGCAAGGACGCCGGCGTCACCCGCGAGGAGTTCTTCGAGACCTT
CTCGGTCGGCCTGGTGGTGGGCGGATCGATCGTGATCCCGCACCTGCGCCGCGCGGTCGA
CTTCCTCGACCAGCTTGAAGGTGGCGCCGCCGCCCCGGCAGCGCACGAGCACTGAGGGGC
GTGCCGGCCGCTGGCCGGTATTCCCTGAATCCGGCATGGCCGGGGTTGCCGGCCAGCGGC
CGGCACTACCGCACCCGCGAGGGGCCTTCCCACGATCCAACAGCCCAGGAGCCCCCTTGT
TGTTCAAGGGGGCGCGCCGACAGGCGCGGGGATAAGGCGGAATGCGCGGGCAATTCTGCC
TGGGCCGGGCACTGGGACCATGGTCTATTTGGGACCTCGGCCCCGGCTCAGGCATAATTG
CCGGTGAAACTTCCTTTGCGCCGGCGTTTCCGGGCACGTCCGGACGGCGTTTTTCCCCCT
GTTCGGAACATCGATCAATGACGCAGAAAATTACGGTCATCCGCGGCGACGGCATTGGCC
CGGAAATCATGGACGCCACCCTGTTCGTGCTCGACCAGCTCAAGACTGGCCTGGAGTACG
AAGACGCCGACGCCGGCCTGGTGGCCCTGGAAAAGCATGGCGACCTGATGCCGGCAGTGA
CCCTGGAATCGATCGCGCGCAACAAGGTCGCGCTGAAGAGCCCGCTGACCACCCCGGTCG
GTGGTGGCTTCACCTCGATCAACGTCAGCCTGCGCCGCCACTTCGACCTGTACGCCAACG
TGCGTCCGGCCCACACCTTCCCGAACACCAAGTCGCGTTTCGACAACGTCGACCTGATCA
CCGTCCGTGAGAACACCGAAGGTGCCTACCTGGCCGAAGGCCAGGAAGTGTCGGCCGACG
GCGAAACCGCCTTCTCCGGCACCCGCATCACCCGCAAGGGCTCCGAGCGCATCGTGCGCT
ACGCCTTCGAGCTGGCCAAGAGCACTGGCCGCAAGAAGGTCACTGCCGTGCACAAGGCCA
ACATCATCAAGTCGACCTCGGGCCTGTTCCTGAACGTCGCCCGTGAAGTCGCCGCACAGT
ACCCGGAGATCGAGTTCCAGGAAATGATCGTCGACAACTGCTGCATGCAGCTGGTGATGC
GTCCGGAACAGTTCGATGTGATCGTCACCACCAACCTGTTCGGCGACATCATCTCCGACC
TGTGCGCCGGTCTCGTCGGCGGCCTGGGCCTGGCCCCGGGTGCCAACATCGGCAAGGACG
CGGCGATCTTCGAAGCCGTGCACGGCACCGCGCCGGACATCGCCGGCCAGGGCAAGGCCA
ATCCGTGCGCGCTGCTGCTGGCAGCCGCGCAGATGCTGGACCATGTCGGCCAGCCGGAAA
ACGCCGAGCGCCTGCGCAAGGCCATCGTGGCGACCATGGAAGCCAAGGATTCGCTGACCG
GCGACCTGGGCGGCACCGGCACCACCATGAGCTTTGCCCAGGCCATCGCCAGCCGCCTGT
AAGCGGCCGGCCGACCTCGGTTGGATCCACAGCGGGGCGCCTTCGGGCGCCCCGTTGCGT
TGTGGGCCGGCCCGGTAGATCCACGCCGTGCGTGGAATGACGGGGCCTTGGTCCGCAGCC
ACCCATGGGGTGGCTCTACATGGAAATTGTCTGTGCGTACATTGCACAGATCATGTGCCG
CTACGCGGCTGGTTCGTGCGTCATGCGCTCCGCATCCTGTGCCCACTTCCCAACGCACTG
GAGCTCGAACATGAACCTCACCGCCTTCGGCCTGGCCAGCCTGATCGGCATGGCCACCAC
CGCCCCGGTCGCCGCCGCCGAGCCGGCCCATCCCACCATCCGCCACATGGCTGGCGCGCC
GGTCGCGACCTCGCTGGATGCGGCAAAGACCGCCGTGCTGGTCATCGACTTCCAGAATGA
GTACTTCGATGCCACGGCCGCACCGGGCCTTGCCGGTGGCCGCATGGTCATTCCCGATGG
CGTGGCCGCGCTGCGGCAGGCGAAGCGGGTGGTCGAATTCGCCGATGCTCATGGCATCCG
CGTGATCCATGTGCAGCACGTGCTGCCGGCGGGTGCGCCGCTGTTCGCACAGGGCAGCGT
CAATGCTGCCTTCCATCGCGACCTGCAGCCGCGCCAGGGCGAGACCGTGGTGCAGAAGGA
CAATGTCAGCGTGTTCGCCGGCGCGTCCTCCACCGTGCTCGACCCGCTGCTGAAGAACGC
CGGCATCGACACCCTGATCGTCACCGGCCTGCAGACCCATGCCTGCGTGGCTGGTGCCGC
GCGCGACGCGGCGGCCGCGCCCCGTGGTTACCGGGTGATCGTCTCGTCCGATGCCAGCGC
CAGCCGTGACCTGGACCTGGCTGGCGGCCGGCGCATCGGCCATCGCACGCTGCATGAAGC
CGCTCTGGCCCAGATCGAGGACGCCTTCGGCGATGTCATGACGACTGACGCGATCCTGGC
ACTGCCGGTGCGCAAGGCCGGCGACGGCGCTTGATAAGCTGGCGGGGCCCGCATGCCGCG
GGCTCCGCCACGTGGAGCTGCCCGCCGATGGATCACTTCGCTGCCCTGCGTGCACTGCGC
GCCATCGTCGATGCGGGCAGCTTCACCGCGGCAGCCGAGCGCCTCGGTACCACCCACTCG
GCGATGTCGCGGCAACTGCGGCAGCTGGAAGAACACCTGCAGGTGCGCCTGCTCGATCGC
AACAGCCGCCGGCTGTCGTTGACCGAGGCCGGGCGCGACTACTACCGTGAGGCGGCAACG
CTGCTGGACCGCCTGCAGGAAGCCGACGACCGTGCCCGTGCCGGGCAGGCGCAGCCCAGT
GGAAGCGTGAGGATCAGCGTGCCGCAGGTGGTGGCCAGCCAGGAGCTGCCGCACTGGCTG
CCGTCATTCCTGCAGCGTTACCCCCAGGTCACGCTGGACCTGTCGGCCGATGACCAGCTG
GTCGATGTGGTCGGTGGTGGTTTCGACCTGGCCCTGCGCATCGCGGCTTCACTGCCGGAC
AGCCAGCTGGTCGCGCGCGAGCTGGCCAGCTGCCCGCGCATCCTGGTCGCCGCACCGGCC
TACCTGGCACACCACGGACTGCCGCGGCAGGCAGCGGACCTGGCTCATCACACGCTGCTG
GGTTTCAGTCCCACGCCAGCAATGCCGCCCTGGCAGTTGCAGGGGCCGCGCGGCGCAACC
GCGAGCATCGAAGCCGGGCAGCGCCTGCGCGTGGATGCCACGCCCGCACTGTACGCCGCC
GCGCTGGCCGGCATGGGCATCAGCCTGTTCACCGCCTTCACCGTGCAGGAGGATCTGCGC
GCCGGTCGTTTGATCCGCGTGCTGCCGGCCTGGCATGCGGGCCAGCGACGCTACTTCGCG
CTGTACCCGCATGCACGTGCACTGGCGCCCAAGGTGCGTGCGCTGGTCGAGCATCTCGCG
GCGCACTACGCTGCACAGGTGAGCGCGGCAGGGTAGTCGCGCGGTTGCAGCCGGGGTGAT
GATGGAGTCGGTGTATCTGCTGGTCGCGCTTGGCGCGATCGTCGCCGGATTCGTACAGGG
CCTGTCCGGTTTCGCCTTCGGGATGGTAGCGATGTTGTTCTGGGCATGGGGGCTGGAGCC
GCGACTGGCCGCTGCGCTGTCGGTGTTCGGCGCGCTGGTCGGTCAGCTGGTGGCCGTGTT
CACCGTGCGGCGTGGCTTCAACCTGCGCCTGCTGCTGCCGTTCGTGCTGGGCGGCCTGGC
GGGCATTCCGCTCGGCGTGATGGTACTGCCACACCTGGACATGGACTGGTTCAAGGCGCT
GCTGGGCGGCTTCCTTGCGCTGTGGTGCCCGGTGATGCTGATGGCGCGATCATTGCCGCC
GATCCGCGTGGGTGGTCGTATCGGTGACGCGATCGCCGGCATGGCAGGTGGGGTGCTCAG
CGGCATCGGCGGTTTCGCCGGACCGGTGCCGACGCTGTGGAGCACGCTGCGTGGCTTCGG
CAGGGACGAGCAGCGCGCGGTCATCCAGAACTTCAACCTGGCGATGCTGGCAGTGACCAT
GGCCACCTATGTCGGCAGCGGCCTGGTGAGCCGGCAGATGCTGCCGTACTTCGCCATCGT
GGCGCCGGCGATGCTGGTGCCGACCCTGCTGGGTGCGCGCGTCTACATCGGCATCAGCGA
GGCGCGCTTCCGGCAGATCGTACTGAGCCTGTTGACCGCGTCGGGCATCGCATTGCTGGC
GTCGTCGATGCCGGTGCTGCTGGCGCGGCCGTAACCGGTTGAACGTCAGGTCGGGCGGAA
CATGCGGAAGCGCTGTCCGGCGCCGATGCGGAAGTAGTCGGCAGGCCCGCCGCCGCGCAG
GATCGGGGCCGCCGCAGCGGTGTCGTAGATGCCATCGACCAGCAGCCGTTCATCGATATG
CACCGTCACCACTTCGCCCAGCACCAGCCAGCCGTTGGTGTCCTGGCCGGCGGCATCGCG
CAGGCGGACGATCTGCGTGCAGCGGCATTCCATGCTTACCGGGCTCTGTGCCACGCGGGG
CGGTGTGACCTGCGTTGAGGCCAGTGGCGTCAGGCCGGCAAGGACGAACTCGTCGACATC
CGGCGCGACCGCACGGCAGCTTTCGTTCATCGCCTCGGCCAGGTCGAAGGTGGCCAGGTT
CCACACGAATTCACCGGTGGCTTCAATGTTGCGCAGCGAGTCTTTGCGGCCCTGGCTGGA
GAAGCCGATGATCGGCGGGGTGTAGTTGAAGGCGTTGAAGAAGCTGTAGGGCGCCAGGTT
CAACGTGCCCTGTGCGTCGCGGCTGGAAATCCAGCCGATCGGGCGCGGGCCGATGATGGC
GTTGAACGGGTCATGCGGCAGACGGTGGCCCTCTGCCGGGCGGTAGCTGTGGAAGGTGTC
GGGCATGGGGGCAGGGGACGTGTGGGCTTGCTCGACTCTACAAAAAAGCCGCGACCCTTG
CGGATCGCGGCTTGTCTCTCTCGGCGTGGCTGGACTCAGCGCTGCTGGATCTTCGACAGC
AGGCGCAGGAACTCCACATACAGCCAGACCAGGGTCACCATCAGGCCGAATGCGCCATAC
CACTCCATGTACTTCGGCGCGCGCTGGGCCACGCCGGTTTCGATGAAGTCGAAGTCCAGC
ACCAGGTTCAGCGCCGCCACGACCACCACGAACAGGCTGAAGGCGATGCCCAGCCAGCTG
GAGTCGTGGATCACCGGCACGTTGATGTTGAAGAAGCCCAGCACGAACGAGGCCAGGTAG
AGCAGGGCGATGCCGCCGGTGGCGGCGACCACGCCCAACTTGAAGTTCTCGGTGGCCTTG
ATCACGCCGCTGCGGTACGCGAACAGCAGCGCAAACAGGGTGCCGAAGGTCAGCAGCACG
GCCTGGAACACGATGCCCGGGAACTTGGCGTTGAACAGGGCCGAGATGGCGCCGAGGAAC
ACGCCTTCCACCAGCGCATACATCGGCGCGGTGACCGGCGACCATTCCTTCTTGAAGATG
GTGATCAGCGCCAGCACCAGGCCGCCGATGGCGCCGCCCATGGCATACAACCTGGCTCCG
GCCATGACCTGGCCGTAGTCGTCGATGGTCTGGTTCCAGGCGAAAGCGGCCGTCAGCACG
GTCAACAGCAGCAGGAAACCGGTCTTGTTGACGGTGCCGTTGAGGGTCATTGCCTGGTCG
GGGCTGGTCACCACCGAACCGCTGGCGAGGTCGAGGAAGGTCGACTCGGAAAGAGCCGGG
TTGCCGCTGCGCATGCGTGTTCTCCGTGCGAATGAGGGTCAGGACGGCCATCCGGCCGAT
GGGCGTGAGCATAGCCGATGACTGCTTTCGGCGTTGTGGCAGGCCGTGGAACTGCGCATC
CTTCGTTGACAGTTCCCAACGCGCTTGGCGACAATGACCAACTCCCCGGGCCTGACCCGA
GGGGATTGCAAGACCGGGGTATAGCGCAGTCTGGTAGCGCGCCTGCTTTGGGAGCAGGAT
GTCGGGGGTTCGAATCCCTCTACCCCGACCAATCCCACGTCACGTCGGATTGGACACCGT
TCCGGTTCGGGCGCCCGTAGCTCAACTGGATAGAGCACCGGCCTTCTAAGCCGGCGGTTA
CAGGTTCGATTCCTGTCGGGCGCGCCATTGGCGGGACAGCGGGATCGCATCGGCGGATGT
GAAGAAGTGCTTGCAAAAGCGTAAAGACTCCACCAGAATATCGGACTCGCTTCGGCGGAC
CGGAACTTCGGTGACAGTCTCCAGGCAAGGTTTCAAGGTTCCAGTGCTGGCGGTATCGGC
GGTGGAGCGAAAGTTTCAGTGGTGGCTGTAGCTCAGTTGGTTAGAGTACCGGATTGTGAT
TCCGGTGGTCGGGGGTTCGAATCCCCTCAGCCACCCCACTGATTCAACCGCATCGGCGCA
GCCGAAACGGTATTGCAATAAACAGAAAGCACGTTACAATGTGCGTCTGAGTTTCACGGG
CCGTTAGCTCAGTTGGTAGAGCAGTTGACTCTTAATCAATAGGTCCAAGGTTCGAATCCT
TGACGGCCCACCAAGACGGAAGCCACCTGGTACGCCAGGTGGCTTTTTTCTTATAGGTGT
GACCCTTTCGTTTCAATGGGCCACACGTTGCAGGGCCCCACCTGGCGTGGATCTGCAACG
CATCGGGATCGCAGTGCTGGTTTCAACGATGTTGAAGAAAGTGCTTGCACCCACCGAGCG
GATCGGGTCATAATTCGCGCCCCGATTTCGGGCTGTTAGCTCAGTTGGTAGAGCAGTTGA
CTCTTAATCAATAGGTCCAAGGTTCGAATCCTTGACAGCCCACCAGACGAAAGCCACTTG
GTCATCCAGGTGGCTTTTTTCTTGCCCGCACGCCGGTTGCGCTTCATCCACGCATGGCGT
GGATCCACTGAAGCAGTGCTGAAATCAGGGGCATACGCGTCATCAGTGCTTTCAATGCTG
TGCACTGCTTCTCACCGCATGGCGCCCTGCATCGCACCCAATAGATCTTCCGCGCCGATG
GCGCATGCAGGAAGGAAGATGTTGATGGCTGAGATCACTCGATTGCACGGCACGGTGTGG
ATTCCCTTCGCGTTGATGGCACTGGCGGCCTGCACGCCGGGCAATGATCCCGCGCAGGCT
GTCGAGCGTGATCCGGGCGCAGAGCGCATTCCGGCGCGCCAGATCGACGACGCCATGCAG
TTGCGGCCGGCCCGGCCCGCGGAGGGGGAGGTCCTGCCCGGCGCGGTGGACGTACAGCGC
AATGCGGACGGTTCGGTGGATGTGCGCAGGGCTGCGCCGGCGTCGGTGGCCCTGCGTCGC
ACCGACGATGGGGGCGTGGAGGTCCGGAAGGTGGATGCGGCCGTCGACCCGGGCTCAGGC
GCGGCGCCGGCCCGCACGGTACCGCAGCAGTAGGCTGCGGCCAGCCCGGCGGGTCGCGCA
CCCGCCAGGCTGGCCGCGATGCAGCGATGGCGCGGAGCGTAGTGGATTCAGCTTTGTGCA
GGCCTTCCGATTCCAGTCGCCGCCTGCGACAATGAACACCTGTGCCGGCCACGCGAAAGT
GGCGGAATTGGTAGACGCCCTGGATTTAGGTTCCAGTGAGGGTGACCTCGTGCGGGTTCG
AGTCCCGCCTTTCGCACCATCTGGCCGAGCACAGATTGCCTAAGTGATTGAAAAATAAGC
TGGCGACGGTCAGTTGTCCTATTGGATTCCCGCTTTGGCAATTGATCCCTGTCTCGGAAC
GTCACCTGTTCCGTTCGAGGCGGCTGGGAGGCGGAACTGCTCCAGTGCAGACATGCCTTG
GAGCGATTGCTCGGCCAGTACCTTCGCGTAGACCGCTGAGGTGGTCTGGATGTCGCGGTG
TCCGAGCCACTCCTGCACGAGCTTGATGTTGCCGGTCGCCAGCAGCAGCCGAGTGGCGCA
CGTATGGCGGAGCGCATGCGGTACGCACTCCTTCTCGGAAGCGAGATGTGTCCCCTTGAT
GGCCCATTGCCACAGCCGGTCGGCGCGCGTGCGATTGAGCATCGTGAAGGGGCCGTCCGA
TGTGGCCGCCAGGGCGTCCTTGCGCCGCTGTAGAACCTCGGCGACACGGGCGGTGCAGGG
TAGGGTGCGGGGACGCCCCTTCTTGAGCGTAGCGTGCCGCCAGAAGCGGACGTGGAGCCT
TCCGCCCTGATCGACTACTTCGGACCACCGGATGCCGATGGCCTGGCTCATGCGGCAGCC
CAGGTCGGCGAGGCACACGAACAGGTCGCGGTAGTCCGCCCCGTCGCGCACCCGTGGGTG
CCCTCCGGCAGGGCCGTTCGGGAGCGTGTCCCACTCCAGCAGCCGCGCCAGGATCAATTC
CTCGTCCTCAACGTTCAGGACGAACGTGCGTGCGTTGTCCCTCTCGTCGGCCAAGCTGTA
CTCGGGCAGCTCTCCCAAGAACCGGCCGGCCTTCCTCTCGCGTTTCAGTAGGGCAAGGAG
GCACTGCATCTTGCGGTTCACGGTGGCGGGAGCCGCCTTGTCGGCGAGCATGCGCTGCGC
CATGTCGTTGACCGCGGCCTGCGTGATGTCGTTGATGGGCGTTTCCTCGCCCAGGTAGCT
CTGGACCACCTTGCAGTTGGTACGCACGGTGTCGATGGACCGGAGCTTGCCCCAAAAGTT
GCGGTCGTCCAGCGCGTCGTCCATCGCGTCCTTGAGGGTGCGCTGGCGGACCTTGGCCTT
CGCCACGGCCATCTGCACCGACCGGGACTTGCCCCGAATCAGCTCCCGCAGCGCGTCCTC
TGCAATCTCGGGGTCGTCGCGCAGGGCGTCGAGGACCGCCTGCTCCTTGCGCTCGGCTGC
CACGCGGTCGCGGGTGCCGGTGGACAAGCGCACGCGCCGGTATCCCTCCTGCACGTCGAG
CATGTAGTAGCGCTTATCGGGCGCACCCGGCTTGGGCGCGGTCCCTTTGAGGCGAAGGGC
CATGTGTATCTCCAGAAATGAAAAAGGCCCGCACTAGGCGGGCCTCGGGGCACAACGGGG
TGTTGGGGGTTAGGCGGCTGCGACGCGCGCCGTCACCTTGCGGTTGACACGTTCTGCGAG
CGAAGCCAGCCAGTGCAGCGCCTTGGTCGTCGGGAAGATCAGGTTGCGCTTGCGGTAGGC
GGGATCAGGGCGCTGCTCTAGGAAGTCAGGCCCCGGCTCGCGGTTACGCTTGATAGACGA
CAGGTCGAGCACATTGCGGCTCACTGCGGAGGGAGAGAGTCCGCCGAGGACGCGCTCAAG
GTCCACCTGCTGAATGCCCGGCTCGTCCACAACGGCGAGTAGGGTGAGGATGCGGGTGGC
GGTGATGTCCTCGTCGATCTCTTCCCGGAAGGCTGACAGTGCGGTTGTGAGAATGGCCGT
CAGTTCTTTCTGCGAGAGATTCATGGTGCGCTCATTTTCCGTAAGGGGATGGTTCCCCCT
TGGGAAACCATCAGGGTCTATCTTGGAGCCGCAATGTAAGGATTACAAGGCCCAAGCCAA
TGTTGATGGCATTCTTGCCAATTTTGTCCATCCAGAAACCACGCTGCCAAGGCGTGGGGG
AGGGGTCGATTCCGATCTCATATCCAAAGGCTTTCACGAACAGGTCCAGGTACTTCTGCC
CTGCGAAGGGGCCGTCCTGTCCCCTGCTCACGGCGTTGTAATGCGCCGCCACCCCCGGCT
GCGCTCCACAAAAAGGTCTTACGTTTCAGTGTTTTAAGAACGGTAGTGCCAGCATCGCCG
CCAGGGTCACAATGGCCCCGACCACGGATGCAAAAAACAGTCCTTGCCCTACGCGGACTA
CCGCGCTGGCTATTGTCCGTCTCACCGTACTCATAGACTGAGAACGCCCCCCTGGTCGTC
TGCGGATGCGCAGCCCGACAGCATGACGCTGCCGTCGGGCAGACTACAGGCCACAATGAT
GGCGCGTCCGTAGGAATCAAGTACCACGGGAGAGATTGATCCCGACTGGTGCAGTGAAGT
CATGGCCGCGGGGTCTCCGTTGGGGCCGCGGGTGGGACCGGATACGACACCCGCCAGCCA
CAGTCCTCGGGGACGACCGAGAACTGGACGCGCTCGTTGAGTAGGCCGAGCATCGCGCGG
AGAGCGCCGCGCTTCTCGTTATGGTCGAAATTGATGGTCCGAATCATTCGGGCACCTCGT
AGGTCCGTTCATGCAGGACCAAAACCTCCCGCTCGAATACCAAGAACGGGCCGAACTGGT
GGACGCGGAGGGCCACGTTGACGATCACCAGGGTCGAGTTTGCGGTGAAATCTGCGTTAC
GCATATGTAAGTCTCCTGTTATGCAAGTGCTACAAATGGAACAATGAGTGCCAAATATCG
AGATTGGCCTTATGATTAGGGCTGAAGGGCGTGATCGCCACTCCCGACCCCAAGGACCGT
TCGATGATTGACCCCCGCGTAGAAGTCGCCATTACGGCCCTTCACCTAGTCGTATGGGTG
TGGACTAGCTCGGTGCCGGCGCATCGCACATACCTGTATTGGCGCAGGGTCTTGCGGAAG
CGGCGTTAGCGGCTCCAGAAGTAGAAGCCGCTCACCTCAAACGCGTCACCGTTGAGCCGA
ATGTCGCGGCCATAGCTCTCGTAGTCGAAGTAGCGGGAGAGGGCGTCGGGCACGCCGTGG
AGAAGCCCCGATTCGTCCACATAGTTCTCGGCAAAGTCGGCCCAGCTATCGAACTGGCCC
ACGTAGGCTTCGTGGAACTGCTCCACGGTCACATCGTCGAGGCCCTCGTGGTCGCAGAAG
GCCGTGTAGGCAGCGCGTTCGGTGTCGTTGTGCAACTCGTCCAGCCGCTCTTGCAATGCG
CACAGCTTGTCCAGGTCGGGGTGCTCGCCCCAGGTATCCCCGAACACGTCGTCGTAGTCG
TGGACGGCCCACTCCTCGGCGCTGGCGACCTTGCCGCTTCCGCCACACGCCGTGCATTCC
GCCCCGCCGAATACTCGGGGGACGTATGTGGTTCCAGTACCGCCGCAATCCGGGCAATCA
ACGGTCACGTTCGGGTGCGGCGACTCGCGCAGGATGCGGGCAATCTCATCGCGCACGTCG
TCGGCGTCGCGTCCCTCCAAGTCGATCCACTCGCCGTGCAGGACGCCAGCGTTATATGAG
GCAAGGCAGGCAACGTAGATTTGCATGGTGTGCTCCAGAAATGCGAAGGCCCGCACTAGG
CGGGCCTCGGGATCAGGGGTGGTTATCGGTCAGTGCGCCCAATCGGGCTTGACGTTCAGC
AGGTAGGCGGCGGCCACTGCGCGGGCGGTGTCCTCGTCGGCCACGTCGGCAATCCACCAC
CAGCGGTCCTTACCGGCCCAGCGGTAGACGCCCCAAAACTGCGCGGCCATCGGTGCGCAA
GGCTCGACGCTCCCGTCGAACTCTTGGCGGGGACCGTAGGAGACCGATCGGTCGCCCAGG
GTGACCAGCTTGTCACCGGCAGGTACAGCCAGCTCGTTGTCATTGCTCATTGCGACAGGC
CCTTTGCGTGTTCGATGGCGCGATCCAGTGCGCCGGGGATGTTGTGAAAAATGCCGTGGC
GTGTCGAGTGGGTGAGGCCGATTTTGTAGACCTCAAAATGGTTCGGCCCCTTGCGCAGCA
CCCATGCCTTTTCGGTCTCGAACAAGATGTCCTCCTCGCGGTAGCTCATCGCGCGGCTCC
CATGCCCTCGGCGATCCATGCGCGGGCCTGCTGCTCGGCGCGGGCCACGCCATCGGCGGT
CTCGTGGTTGATGCCGTTCCTCGACAGCCACCCGCCCAGCGGGTCGGCGATGTCGTAGGC
CCAAACGCCGCTCCACTGCTCGCCGACCTCCTGCCAGAGGCGGTGCAGCATGCGCGCCAC
CTCGACAAGAAATTCGGAGTCCTCAATGCCCAGCGGCGCGGTGCTCATCGGCTCGGGCCA
CGTCCACCCGCTCGCCAGCTGCGCGAGGTCGATGGGGTCGAAGTCGGTATCCCTGATTGC
GCGGTTGACCACGGTGGCGAACTCCTCGGCTTGCTGCGGCGTCATCGCGGTCGCCGCCAG
TTGTTCGTGATAGCGCCCCGGCTGTGCCAGGAACACGTTGCGGGTTCCGTAGGTGCGCAG
TTCCATCACAGCACCCCCAGCCCGCGCAGCACCGGCATCACCAGCGCGTTGGTCTCGTCG
TTGTCGCTCCAGTCGCTCGCGGCGTCGTCCCCGTTCTCCCAAATCAGGAGCACAAACCCC
GCCTTTGTTGCGTCCGGGCGGTAGAACCGCAGGTGATCGTGGTCGGTAGAGGCGAGGGCC
TCCAACACTTCTTGCCGGTCGCGGCTGTGCCGCACCGTGGTTTCTTCGCCGTCGTAGACG
CCGAGCGAGTAACCAGCGGCGAGGGCGGCATCCACCAGCGCCACGGCTATGCGCTTCGCG
CTCTCGGGGGCGTAGTTGTCGAGGTTCATGGCTTTCTCCGGGCAACAAAAAAGCCGCCTT
GCGGCGGCTGATGGGTTCGGGTTAAGCGCGGAGCGCGTCGCTGCACAGGGCTTCCGGGTA
TGACGAGTCGCGCATTGGCATGACGATCAAAGACGCGCACCTGATGCTCGGATCGGTGAT
GCCGCCAATACCGAACATGGCCGCCACGTCGCCGCCAGTCACCGGAATCAGTGAAGTGGC
CTTGCCGCCGAATGCCTTGCAAATTACACCGGCCGCCTTCACTACGCCTTCGAGGACGGC
AGGCGCGAATCCGGACAGCTTGAGTTCGTTCGGCTTGGACACCGCAGCACGCCAGTCCGG
GTAGGTTCCATCAACGGCAGCAAACTCAATGGCCTGGCCTCCGCGCTCCGCCTTGAACCG
GCTGGCATCGCCCACGGCGCTGAAATAGACATCGCCCTTCATCTTGGCGACCAGCTCGCA
CGCATTGCGCGGCACGATGATCTTGCCAATGTCCCACGGCAGGCTGGTACGCACCACAAG
CATGCGGTGGCCGTCTGTAGCAACGATGATCGCACCATCGGCGTGCGACTCAATCAGCAC
GCCATTCAAGTAGAAGCGAACGTCATTCTTGGGGGCCACATGCAGAGCGGCGGCGATCAG
GGCGGAAGGAATTTTGTTCATAGCTTTCTCCGGGCAACAAAAAAGCCGCCTTGCGGCGGC
TTCGGGGGATTGGGGTAGGGCGCTGTTAGAGGAACAGCTTGGTCAGCGTGACGATGCCAG
CCACAAAGGCCGTGGCGACCACCAGCGGATACCACCGGGTCTCCATCATCAGCTTGTCGC
TCTCGCGGTTGATCTTGCGAATCTCAGCGGTGAGCTTGCGCACTTGCAAGTCCTCCAGTG
GTCCATTGGTGCTCATGGTAGCTCCAAAAAAGACCCGCCGTCACACGTCGGCGGGGTGTG
GAAAACCGGGTTGACGAAAGGGGATCAGATGACAACGGGGGATGGACAAGGCGCAACTTG
GGTGCGGTTCTTGTGTGCCTGGCGCTCCCGCTCGTTGAGTCGGGCGCGGTGCTCGCGGAT
GCCGCGGCGGATGCAACCGGCCACGTAGTAGTCGCGGGCGGTCATATCAAACGGGATCAT
CGTCATGGGTTGCTCTCCAGTGAATCGGACCACCAAAACGCCCCATCACAACGGTAGGGG
CGCTTTGGCGGTCAGACTCATGCTCGTAAGGCATGGAATCTGACCGTCGCCAGCTTCCGG
GAGCGCCTCCAGCTCGCCTAGGAATCCCGTACAGATGGCCCCGCTCTTTCTGGCGGTGAC
CCGGTATCCGTGGCGGCCTTCATCGGCCCTTACACTTCCCGGCGCGGCTAGTGTTCCCAG
CTCCCCGCGTTCTGCCGTGGGCGGCGCTCCTGCCTGCCCCTTTCCTACTGTCCCGACCGC
ACCCTGCGGCCGTTGTTCGATGGTGGGCATTATGCCCTTTTGCTCCCGGTTTGTCAATCA
CTCCCGGTAGGGGGATGGTTGAGCCGGACGTTACCTGCGGTGCGCTTAGGGGCCTTTGGG
GCTAGTCCTCAGTGCTGGCGGGATAAGCTCTAGGTGCTGTCGATCCATCGGTCGCACGTC
TGTCGCCGCCTTTTCCGCTGCCGCCGTGTTGCTGGCGACGGGTATAGATTAGATCAATCC
CCGCATGGCTGTCAATACCCCGATGGCAACGATTTTGGATGGTCGCAGGGAGCGCCTAGC
GCGCGCGTGGGGAGCTTCTATAGGCGGGGCGGTAGGGGTGCCCGTGGCGGGCCTTGCGTG
GGCCGTGGTGGCGCATTGGCTGGCCGTGGTGGGCGGCAGGTGGGCATAGGCCGGGCAGGG
TGTGCCGAGGTGGTCGGCAGGTGTGCCGAGGTGGTGCCGAGGTGGGCGCGTGGCGGTCAG
GGCAAAAAGACAGATAGGGACAGACAGGGGCGCGAACGTTTGAGCGCGGATGTCCGCAGG
TTGCCCAGGTATCGCATGGGATTGCCTAGGCACTGGATACCTAATCCGGTGGTTCACCTT
TGGAATCAGTAGGTTAGCCGAGGTGGTGACGCCGCAGGTGACGCGAAGGGGGCGCATCGT
GCCTTACGCTACAGGGGGCGACCCCCTACGGGGGGTGATCGCGCCGTTCCAAGTAGTTGG
ATACTCCTTCGGAAATTTGCCGCAAACCTTTCGACCACCTCTGTCACTTCGAGGAGACGT
TATGTACGCCCGCCGATACACGATAAGAACCGCTACCGCGATCACCGTCCTGGCCTTAGT
GCTCGCAGGACTCCCTGCCGCGTACTTTCAGACCGGCGTAAGGAGCGCTGAGGAGTTGCG
TTCCTGGAACGAGCAGATCATCGAGAACGACGCCTCGCCGCAGGTGTTGGTTGATGAGGC
GGTGCGGACGTTTGACGCCGCGACGAATGACCTCATCAGCAACCGCAATTCCCGCAACCT
GTTTCTCCAGCTCGCTTTGGGCATCCCGGCGCTCGCTTGGATTGGTGCGGGCGTGGTGCT
ATGGGTCATCAAGGATGGGACGGAGGTCTAGTCCGCCGCAGTGGCACCCAAGGAGGACAG
AGGAACACCCCAGGAGTGCATAGGAGAACTGTAGCTCTACTTGATGGTGAATACCAATGA
ATAGAACTCTATAGTCCTGCTAGAGTAATACTTAGGTCTTACTATGATAGCACCCTTGTC
AAGCCCTCCCAGTGCTCCGTGGTCGAATAAACTTAGCGGTTGGCATAGACATTACAACGA
GCATCTATGGCATCGCTCAATACCCTCCTCATTCGCTTGGCGGCGCTGGTCACTGTCCTC
TCGCTGGTCTGTGCTGGAGTGCCCGCCGCATATCAGCACGCGAAGCTTCGAGCAGCACGG
GAGCTGGTCGAACGTACCCGCGAGGTCATAAACGATGACACGACCTCGTACAGCGTGGTG
GCCGATGCGGTGCCAATTCTGGATTCTGCACTGACTGAGGCCGCGCAGCACGAGCACATG
AGAGGCCTACTCGTGGAATTCACGATTGGCGTCCCGCTGATCGTTTGGTTTGTCGTCTTG
GCTGTAATGTGGTGGTTCAAGGATGAAGAATTGGCGTGATAGCTGAACTGTTCACTTTCA
GGTAGAGTCGTTTCCTGTCTTTTAACTGGCCGTCGTGTACGGTACGAACCGTTTGGGGAA
CGTAGGCGTGGGAGAACGCGCGATGGCTACGGATGCATACAGCCAGGGTCGGCTCGGCTC
GTTGTTGGTCATGGAAGATGATCCTGACCTCTCAGGGATGTTGAAGGAAATCCTGGCGAT
GCAGGGTTACGAGGTCGATGTGGTCGCCTCCGCTGCCGATGCATTCGACCGCATAGAGGC
GAAAGCATTTCACGCGGCGATCTTAGACATCCAGACGCAGGACGGAGCATCAATGTCCGT
CGCCGATTACCTGCTGTCGCACCGAATTCCCTACATGTTCGCGTCCGGGGTGCCGAACCC
GCAGCTCCCTGACGCTCACCAGTGGGCGACCTTTCTCCCGAAGCCGTACCGCATCAAAGA
ACTCATGAGCGCCCTTGATAGGACTCGCCAAATCGGCATTCCTGTTTAGGCGCGTCCATG
CGCCAGTAGTTCAGGTCCGGCGTTTTAGGAAACGCTTTGTAACCGTGTCGTAGGTCTGCA
CCGGAGGACCGCTGTAGAGGTCCGTCGAGCAGGCCATGAGGACTGCTTCGGTCGCGTTGT
GGCCTGCCTTCATGGCGGCCAGGGCAATCGCACCACCACTACCGGCGACGAGGAAGTCGC
GCCGGAGGTCGAGAGGGAGACCGTCGTGGTAGAAGGCCACCGGGTTGTCCCGCAGGCCGA
CCACGAGGATCGTGTACTCGCCCTTGGTCAGTTCGTCGAATCCCTCCGACAGCTCGCGCA
CGGCTCGCTGGATGTGGGAAGTGGTGCCCGCGCCGAACACCACCAGGTCGCGCCCGGTGG
TGTCGGTGGTGCGGTAGAACTTCTCCTCCTCGTACCGCAGATCACCAGCGGTGACCTGCG
AGTCGATAGCAACGAGCCGGCCGTCAAAGGCCAGCGTGGTCACTGCTTGATGTGCTCCCG
CCAGTAGCTCGGGGTGAACGCAGCCCACTCGATGTCGTTCACGTCATCCCACAGGCGCTC
CGCGGCATTCCGCAGGTGCTCCCACAGGCCGCCGAGGACGACGTAGGGCAGCGCCAGGAA
CACGACGACGAACAGCCAGCCGGTGTAGGTGCGACGGGAGGTCTCGCGCAGGCGCTCCAG
GAGCCACTGCGAGGCGAGGGCAATGCGTAGCGCTACGTACCCCTTAGCGCGCTCGTAGGC
GCGCACCAGGCGCTCGCTGGCGCGGTTGTAGATGGTCTTGAAGTTCATGGGTTCCGGTTA
GGTGTTGCGGATGGTTGCCAGGGCCTTCGCGTAGAGCGCGTCCCAGGTGTCACGGTGCGG
CTTGCCCGGCCGCCAGTTGCGGACGTAGTAGTCCCATGCGGCCTGGGGGTTACCCAGGGC
GGGCAGCGGACGCGGATCGGTGAACAGCAGCAGGCGAGCGAACGCACAGGCGAGCACGTC
GTCGGAGGCGAGCGCCTCGTTGACCGCAGCGGTCGAGGGACGCTCCAGACGCGCGGAGAC
GAGCTGTGAGGCGCGTGCGGAGGTCGCCGGGTGACGGAGTACACCTGCGGTGCCGCCGCC
CGCCTCGAACTGCCAGAAGCCGCGTGCGGGGCCTTTGATCTGCCTGCGGTGCTCGAAGCG
AGATTCCTGGAGACCAATGGCGAGCAGCATGACCTTCGCTTCGGGAGTGAAGGCCACGCC
GGGGAGCAGCCGGGCCGCCGCGGGGATCAGGTTGTCCCTGACCTCCACGAGGCTCGGCAG
CTTTGCGTCGGTCATACCGGCGCGTAGGGGTTCGACTGGCCGCCCTGGGTGTGGCAGCAG
GGAGCGTGGTTGCAGTCGCACGGCGTTACCGGCGCGGGTGCGCTCGGGCCGTCGTTGTCG
TCGTCGTTCTTGCGGCGCAGGAACAGGTACAGCAGGCCAGCGGCGGCGAGCGCCATCAGC
CACGCAGCGAGCGTGTTGGACATTGGGTCTCCTACAGGATGTCGAGGTAGTTGTCGGGTG
ACGGCATGCGGCCGGTCACGGACTGGATGAAGGAGGCGTACTCGCGGTCGAGCAGCTCCT
CCAGGTAGCGCTGCTCCTCCTTGGACACGTCTCGGGAGAGCTGGTCGGCCCAATACTTCA
CGGCCATCGCCAGCGCTTCGAGGCGGTCGTCGTGGCGCAGTGCGCCGCGGTCGCGCGTGA
TGCGCGTCAGCTGGTAGCACAGCTGGTACTTCTGTTCGGACTTCTGATCGGCGCGGATGA
TCGAGGCATCGACCACCAGGCGGTGCTGGTTCAGCACCGGCTCCAGCACGTCGATGATTC
GGTTCTCCTTCGAGGTGCCGTAGTGCTTCACCTCCTCGATGGAGCACGGGTACACGCGCG
CCAGGACGCCGGAGAGCATCTTGGCGAACATGCCGTCACCGAAGTTCGCCTCAATGAGGA
CTGCGGAGACCTTCTCGGCGCGCGCGATGTGCGCCAGGGTCTCCAGCGTGTCGTCGTCGT
AGCCGCCCTTGGTCGCACCAGCGCGGCGCGCGTAGAGCATGCCGCGAAGCATGCCGACGA
CCGCGTAGCCGGTTTCGTCGCCACCTCGGCCCGAGGGGTCGATGGCGAGTACCTTGCCGG
TGAACTCCTCCATTTCCGAGGCGAGGTACATGGGCCGGTACAGGCGGTCGCCAGTGAAGC
CCACGGACGGGATGTCGCTGACGATGTACTCCGGGCCGCTGCTGTAGACCACGCGGATCG
GAGCGACCTCGCGGTCCACGTCCATCACGATCAGGTCGGACAGCTTGAGCGGGTACTTCT
CGGCGTCGGACAGCGACGCATCGAGCATGAACTGGAGCATGAAGCCGGAGCGTCCGTAGG
ACGCCTCGCGCTCCATCAAGTCCTCATCGGAGAAGCGGACGCTCTCGCAGTTCTTCCAGG
CGAGCTTGGGGTTCGCGTCGAACGCATCGGCGATCATCGGCGCGAGGCGGTCGCCGTACA
CCTGACGGTGCTTGGTGTCCTTCGGGTAGCGCGCAGGCCAGATGCGGATGACGTAGCCGC
GCTCGGGCAGCTTGTTGTAGAGCGACTCCTCGGTCTGCGGAGTGCCGAGGTAGATGATCT
CGCCGCCAGGCTTGAGCACCGCGTCGAACTCCTTGACCAGCTCGGCGAGCTTCTCGCGCT
GCACGACGGTCATGGAGTTCTTTGGGACTTCGATGTCGTCCGCGATGATGGTGTCGGCGC
GGGAGCCGGTGAGCTGGCCGTTGATGCCGACCGACTTCACCGAGGGCGACTGATCGGGCT
GCGCGGGACCGACATCGAACGCCAGGTTCGAGTTGCGCTGGTCGGGACGCGGGCGCAGGT
GTTGCAGCTCAGGCAGGGTTTCGATCAGGCGCTTGACGAACACCGAGAACGCATCGGCGC
GTTCCTTCGATGCCGAGACCACCATGATCTTGTGCTGGGGGTCTTTCCAGAGGAGCCAGC
AGACGTAGGCGGCCGTCACCCAGGACTTGCCGACGCCGCGGTACGCCATGATGACGCGAC
GGCGCGGGCCGGTTTTCAGGAACTCGCAGATGTCGTACTGGATCGGAGTGGGGCTTGGTA
GCCCCAGCTCCTTCCAGACGTACCAGGCGAAGTTGCGGAAGTCCTCGAAAGGGTGACGAA
CGTGGAGGCTCGTCATGCCCTCCATCAGTTCAGCCGCCCATCCTCAGCGGGATCGAACGG
GAACTCGGACACCTTGTCGGCCAGCTTGCCCAGCGGTGAGCCGGGCGGCGTGGCCGCAAC
GTCGATGCCGTTGTCCTTGAGAAACTGCCGGGCCACGTTGAGGATCGAGGCCAGGCCCTT
CGCGTCCGACTCCATCGAGTCGATGGTGTCGGCGAGCTTGTCAGCGACTGCGGCGTGCAG
TCGCTCCAAGGCATCCTTGGGGGCGGTCACTTGTTGACGACGCGGTTCAGTACGGTCTCC
AGCGCGGACGTGCCGAGCGACGCCAGGATGCACGCGAGCGCGACCTGGGCGACGAAGGAG
ACGCCGGGGATGAAAATGACGATGGCACCAGCGGCAAGGCCGGTAGCGCCAGAGAGGATT
GCGCGGCCGAGCGCCTGCTTCCAGGTGATCGGATCGTTCGACGTGAGCATCTTTGCGATG
CCCACGATGAGGCCGACGCCCGCGAGAGCGCCGACCAGCTTCACTTCATCGTGCATTAGG
TCTCTTGTAGGTGGTGGATGCGTTAGAGCGGACGACCGAAGCTGTACTCGTAGTTGCCGG
TCAGGGTGATCTGCGTGACGCCATCGGTGACGACGACTGTGAACTGCCCCATGCGGGAGG
TGTTCCGCCCAGAGGCGGTCACAGTGCCACCGAGGCCGCTGCCGGAGATCGACGCGCCGC
CTGTGACGGAGCGGGAGACCACGGAGTAGTTGCCGGTGCCGCCCGAGCAATAAACGCTGA
ACGACTCGCTGACCGTGCCGTTGGTGGACTGAGGCCAGTTACCCATCAGGTAGCTCGGCG
ACAGCGATGCTTGGAACGGCGTCGCCTTGACCGCGTTGTAGAACTGCGAGGCGTAGATCG
GGCCGCTCGTGGGGACGCCGTAGTTGGCCGGAACGTCGGGCACCAATCCACGTCCTCGGT
AATACTGGTCCGCGTAGATCGGGTAGCCGCCGCCAAACTCGGCGCGGATCATTTCCCAGG
AGATAGGGCCGGAGCCGGGGAGGGCCATCAGGCACCTCCCCCAAGGTCCGCGACGCGCTT
ACGCAGCGCCTGCACCTCAGCGATAAGGAAGGGAATAGCCTTCTCCCACTGGATCGTCTT
GATGCCGTTTGCGTGCGTGGCGACCATCAACGAGTAGACCTCCTCGGCCTCCTGCGCGAT
GCCGCCGACCTCGTGATCCGCGCTCGGGTGGAACGTGGGATTCAGCTCGGCGATTGCCTT
GGCATCCCAATCGAACTCGCGTACACGGAAGCGGTCGAAGAAGTCGGCCACCTTGGAGGC
CGAGGCGTCCACGATGTTCTTCTTTAGACGCGCATCGGACGCATAGGCGACGATGTTGCC
CGTGGCGACCCAATTGTTGCTGCCGTCGCGGTAGGCGCACCACGAGAAGGCGTTGCTGGC
GAGGAAGCCGTGGTTGTTGTCGTTGCAATGGAGCCAGTGCGTGGTCCCGTTGTCGGAGTC
GTAACAGGTGATGGTTGGCGAGTAGCTCTCCAAACGGAGGTCGCCACCGCTACCGCCTGG
GCCAGCGATAAGGAATCCCTTGCCGCCGTAGGTGCGAACCCAGGTGCTGTCCTGCATCCA
GATGCCGCCGCCGTGCGCTTCCGAGTACCAGCCGGTGCCGGACTGCTGGGAGCGGAACCA
GCCAGCGTTGAGGTAAATCTGATCGCCGACCGTCAGGCGGCCCGCAATGTTCGCAGCACC
GTTCCAGTACAGGTTGTACCAGCTGTTCGTGTTCACGCGGGTGATCGAGCAAACGTCATC
GCCAGCGCCGTTCGTTCCGTGGATGTACGCGGTTCCCGCTGCACCCATGCCGGTCAACCG
CAGCGGCGCGCCATAGGCCAGAGTGACCTGCCCGGTGAAGGTTGCGCCACCCAGGCTCGC
CTTGCCGTCCAGTGCGGACTGGAGGCCGCTGACGTTTGCGATGGTGTGCGTGTGACCGGC
GTCGGCCTTTCCTGCCGGGTTGAAGTTCGCCGAGGTCCAGACGGTGCCGCCAGCGTTGAG
GGACGCGACGCCACCCGTGCCATCGCCGAATCGGAACTCCAGCGAGTTCGCAGCTGGCGG
CACGTACACATAGCGATCCAGCGACCCCAGGTACATGACGCCGGACGTGGCCTCGCCGCC
AAATCCCTGCACACGAATCTGCCCGGAGGCGAACGTCTTGACGCCACCGATGGACTGATC
GTCGGTCACGTTGACGACGTTGGCGATCTCGGCGGCGGTATGCGTGTGGCCGATTGCCGA
CTTCCCGTCGAGCGCCGCTTGCAGCCCGGTTACGTTTGCGATGGTGTGCGAGTGGGACGC
CGCCGCTTTGCCGTCGAGCGCGGACTGGAGGCCGGTCACGTTGGCGATGGTGTGCGTGTG
CGTCGCCGCCGCCTTGCCGTCGAGCGCCGTCTGCGTCGCGGTGCTGATCGGCTTGTCGAG
GTCGGCGGTATTGTCCACCTTGTCGAGGCCGACCTGCGCCTTGGTGTGCGTGTGGGTGCT
CGGCGGGTAGGTCGTCGGCTTCCCGGTGACGTGGGTGTTGAAGTCCACGTCGTCGCGGGT
CGCCAGCGCGCCCAGGCCGCCGATGTCGCCAGCCACGAGGGTCACGTCGCCCTGCTTACC
GGCGACGCTGGTGACCTGATCGGTGTTGTCGATCTTCTCCCAGGTAGCGCCGTAGAGCGC
CTGGTCGCCGACTCGCCAGTGGATGTCGCCCACAGTGCCTTCGCCGACCACCTTGTAGAA
GTGACCCTTCACCGGGTTGGCCGGGAACGCACCAGTGCCGGCATCCCACGATCCCATGTA
GACCAGCGAGCCAGTGACGGCAGCCTGCGCCTGGGCGGCCCAATGCTTCGCCGAGAACTC
GCCCGGCGAGACCTCGGTGCCCTGCGGCGCGTTCGCGTACAGGCCAGCCTTGTCGCGGGC
AGCCTCGGCAGCGGCCTTGGCCGACGATGCGGTCTGCGCCGAGATCGAGGCGGCAGACGC
CGAGCCGGACGCAGCGGAGGCATGACCGGCTGCGGTGGTCGCCGAGCCAGCAGCCTCGCC
AGCCTTGGTCGCCGCGGCGGACGCCTGGGCTTCCGCCCGGTTGGCCTGGGTGGTCGCCTG
AGTGACCGAGGTCGCTGCGGCGGTCGCGCTGTCGGCGGCTGCGGCAGCCGATGCTGCGGC
AGCGGTGGCGTCAGCTTCCGCGCGGTCGGCCGCGTCGGTCGCATAGCCCAGGATGGTCTG
CGCCTGATCCCGTGACGTGGCGGCAGCAGTCGCCGCTGCTTGCGCGTCGGAACGCGCCTG
ACCCGCTGCGGTGGCCGACGTGCCCGCCTGGCTTGCGGAGCCAGCCGAAGCCAGCGCCGA
GGTGGCCGAGGCCGTCGCCGAAGCGGCGGCGTCCACTGCGGAGCTTGCCGCCTCGGTCGC
GCTGTCGGAAGCCTCGGCCGCCTTGGCAGCAGCGAAGGTCGCCGCGTCGGCGGTGGCCTG
CACGTCGTCGTCGATGCTCGCGGCGGATTCCGCAGCGCGCACGGCGGATGCTTCGGCAGC
GTCGGCGAAGCCAGAGGCGTCATCTGCGGACGCCTGCGCGGCGTTCGCCATGCCGGTTGC
CACGGACACCAGGTCGCGCACCTGCACGACCGAGCCGGTCAGCTCGTCGGTCAGCCCGGC
CACGTCCTTCTGGAGCTGCGGGAACGAGAGGAGGGTGTGGTTGTTGCCCAGGCCGTCCGT
CACGACGACGGTGCCTTCCTCCTGAGTCAGCAGCGCGATCATCTGATTCTCGCGCCGGTT
CCAGCGGTCTACCAGCGTCGAGAGGCGCGAGGCCAGCTCGGCGTTGGAGACGTAGCCGGG
GGTAGTGCTCATGCGGTGCTTGGGTTCTCTCTGAGGGTTATCGGATGCCGAAGGCGAAGC
CGCCAATCGACGTGATGAGGTAGTTCGGGTAGGCCGGGGCGTCGTAGCCGTGGACCTGCG
GAGGCGGGCTGGATGCGCGGCACCGCACGCGGAATGCGCGGGCACCGCCTGTCCATGCGC
CGGACGCCGAGAGCGTCACCGACTGCTCGTAGGTGTAGAAGTTGGACGCGGTGAAGGTGT
TGCCGTCGCCGCCCATCTGCTGAATCAACGCGCGGTACATCGGCGGCTCGTGCGAGGCGA
TGACGACCCACACAGAGTCGCGCAGCTCCTCCAAGATGACGTGCAGCCCGTAGACGCGCG
TGTTCGCGGTGACGGTCACCGACACGGAGGGCGTATGACCCTCGCCAGCCAGCACCGGAG
CGCCGAGCCAGAACTCGTGGATCGCCACCCAATCGCCGAGCGGGATGAAGTTGTTGCCCG
CCTGGTAGCAGAGGCTCGTTGCCCCGGTCCACCACACGCCGGTCGCCGACTGGAACTGCC
CAACGATGTTGGGAGCATTGACGCGGCCTCGGAAGAACGCGCCGCCGTTGCGGTCCACGT
AGAACACCGCGTTGTTGGCGTTCTTCGCGCCGGAGCCGACCCACAGGGGCCAGTCGCCGA
GGTTGGAGATTTCCACGCGGAACTCGGCAGCGTTGACGATGTTGCCGTTGCCGTCGAGGG
TGTGGGTCTTGAACGTGCCGCCGTTGATCGTGCCTGCGTTTGCCGTGAGCGCGGCCAGGG
AGTTCACCCTGATCTTGTCCGCAGTGATCGTCCCGTCCACCACCAGCGCACCCTGGATGC
CCACGGTGGACTGGCCGCCGACAGTGCCGATCACGAACGGATACTTGATGCTCGCCAAGG
TGCCGCCCGAGGTGTACTGCGGGTGGACGAAGGCGAAGCGATCCGCGGTGACGATGAAGT
CGCTGCCGGTCTGCGGGTTGGCGGAGAGGGCGATACCGGCGACCACGGGGACGCCGTTGA
TGGTGCCCGCGTTGATCTTGACCGAGTAGTTGGCCTGCCACTGACCGTACATGCCGGAGT
GCTGCCCGGCGACCACGTTGAACTCCTGCCGGATGGTGGCGAAGTCGCCGTCCTTGAACG
CCTGGACCTGCGTGGCCGCGATGGCCTGTGCCTGCTCGGCGGTGATCTTGGTGGTGTTGA
GCTGCTGCACCAGCGCGCCGGTCGGAGAGGTGACATCCAGGTCGGCCTTGCGCCAGCCGG
TGCCATCCCAAATCTGCGTCAGGTACGCGCCGGTCTGCACGGTCTTGACCCAAAAGGTCG
GAACCTTGAAGCCGCCAGCGGGCGGGGAGGGCTGCGCGTCCGAGAAGATCGTCGGCGCGG
TGCTGGTCTCCAGCGTGGATACCTGGGAAGCCAGGGCTTCGCGCGCGGACGCTTCGGTGT
CGATGCGCTGCTCGAAGGCGGCCGAAACCGCCGACACCTGGCCGTCGATCTCATTGGCAA
TCCCCTGCGGCACGTTCGCGCCGTAGCTGGCCGCCATCTGCTGTCGGAATGCCGTGTTGG
CACCCTCGGCGTCCGTCAGGGCTTCGGTGGTCTCGGCCAGGCCAGCGATGTTCTCGCCGT
GGCGGACTACTGCCGTCTCAACGTCGGACACGCGGGCCTTGGTTGCGTCAACCTCGGCCA
TGACCGCGGTGCGGACCTGCGCCGCGCTGTCCTCGATCTCTGCGCCGAGGCGCTGCTCGG
TGGCCGCACGCGCCGCTTCGGTGGTGCTCTCCACCTCGTCGATGCGCTGGTTGAGCGCTG
CGGAGATCGTCTTGCCGTTCTCGACCACCTGGCCTTGCAGCTCGGTGATCGCCTCGACGC
GCGCGGAGCGCTCGTCAGCGATGGCGCGATTGACCTCCAGGAATCGTGCCTGGCTACTTT
GCTCGCCGTAGTCCACCCGCGCGAACAGGTCGATGATCTGCTGCGCGATGACCTTGTTGC
CTTCGGTCAGCAGTCCGATCTCGTGGGTGGCCGTGCTGATCTTGTCGCCATAGTCGCGCT
GCACGTCGAAGAACTCGTGCGAGCGCATGATTTCCTCCAGGATCGCCTCGGCGTTCACGT
```
