## Supplementary Table S1 and Table S2 for "*Stenotrophomonas muris* - First discovered as an urgent human pathogen with strong virulence associated with bloodstream infections": WGS-data-S8.txt (part 2 of 5)

```
CGATAAGGTCGATGCGGGTCAGCAGGTCTTGCAGTGCTGGCGAGCGGAGGAGCTGCTCGA
TGATTGCGTTGAGGTCCGGGTCGCCACCGGGGTTACCGGGGCCGCCACCGGGGAGGCCGC
TGCCACCACCGAACTCGGCGAGTTCCTGGTGTGCGTACAGCAGTTGGCGGAACGACTTGG
ACAAGTCGCGCGCCGGGAGGTTTGCGCCTTCCTTGTAGTTGACCAGGAGGGCGTCAATCG
GCGTGAATCGCCGGATGGTCACAGTGTAGGGTGCGTCGAGCACGCCATCCTGCGACGGAA
TCTCGATGGTGCTGGCGTCCACCCACGACACGGAGACAGCGCGGGCCGCGTCCGGTTCAC
CGACGAACGCCCGGATGTGTTCGCGGGCGATGTACGGGAACGGCACGGTGAACCGCGTAG
GGCCTCCCTCGTAGGTGTAGAGCACGAAGGAAAGGCCGCGCGATAGTTCGATCATGCGTC
CTCAAAAAGGTGGAGGCCCCGAAGGGCCTCCTGGTTACGGTCGATCAGTCCCGTCCTTGC
GGTCAGGGAACTGCTGTAGGGCTTGATCCGCGATGTTGCGGACGCCCGTCATGTTGTTGA
ACCACCAAATCTTCCAGAAGTCGCGCATCTGCTTCTCGGTGATCTCCTCATCGTCGCGGA
TGGCCGAACCGATCATCCGCGTGCTGCCGTAGACCTTGTTGAACAGGTCGATGGACGGGA
TGCCCATCACGCCGTTCTCCAGGCCGGTCGAGCGGTTGTTGGCGAACACCGGGTCGTTAC
CCAAGGCGTCCGCCCACACGGCGTCGGTGACCGCGGGGATCACGTTCGACCAGCTCGATT
GCGCGACAGCGTTCTTGTAGAAGTTCTCCTGCGTCAGCTGCTTCTTCCGCTGTTCGGGGT
TGCCCGCAGTGTTGATGTACGTGCGAGCCGCCCAGCCCATGCCTGCTGCCGAAGTGGACA
GCACGACCATCGCGTAGGTGCGCCAGTCGTCGTAGTGGTGGACGGAGTTCAGGAAGTGGC
GGGTGTAGCTGTTGACCATGAAGCTGCGGAACTGCGTGACGATGCGGCCGGTGGTGGAGT
GCATCAGCTCGATGCTGTCCGAGGCGTCACCTTCGAGAACCTGGTGTCGCGTCACGCGGA
ACAGGAAGGCCGCCATGCGCTCGCGCGTCTGGAACGGCAGCTTGTCCGGGTCGATCTGCT
CGATCTGCCGCTTGCCTTTGAGGTAGCCGAACACGTCGGCCTGGGCCTTCTCGTCGAGGC
CCCAGGTGCGCAGGCGGGCCACTTCGGCGTCCGACAGCTTCTTGGCGTTCGCCATGTCCA
GCAGCCGCAGCAGCGTGGCGCGACCGGCGATGCGTTGGAGCATCGTGTTGATCGGGGCCA
TGCCGGATGCGACCGAGGTGACGTGCGTCGCCATGTTCATCGCGTTGTCGATCTTCTCGC
CGTGCTTGACGTTGAACGTCTGCGGCACTAGCGCATCCTCGTCCAGGCGCAGGAACGGCG
GGTTGCGCAGCCAGTCGGTGCCGGGTGCGAACAGCCGCTCCATGACGCGCGCCTCCTGCG
AGGACAGCTTGCCGTCAGCGCCGCGCACCAGGAAGTCGCGGGCGGCACCCACGGAGTTCC
AGAAGTTGCGGAGACCGGCATGCGCGATGGTCGGGCCAAGCTCGGCGAACAGCGAGAAGC
CGACCTGGTTCATCACGCGGGCGAAGTTCCAGTTGCGCAGGAACCGCGCGTAGCGTGCGC
CTCGGCTGGCGGGATCGAGTTCGGTGCTGCGGCCGAAGGTGGACTTGAGGCCGATGTCGA
TCAGGCGCTCGATGTCCTTCACGTCGTCGCCGGACTTGCGGGCGTCGCTCTTGAGCTTCG
ACACGAAGCGGTCGAGCTGTGCGCGGTTCTTGATGCCAGCCTTCGACGACAGCGCCGACC
AGCCGGTGATCTCGCGCATGTAGCGGGTCATCACCGAGTCCACGTCGTTGTCGAACAGGT
CGGCCATCGAGACCTGCACGTCCTCGCCAGCCTCGTTGCGGATGGTGGTGGAGTAGGTCT
CGTCGAGGTCGATGCGCTTCTTCGCGCGGTCGAGCTTGCCCGACTCGTAGGTCTTGCGCT
CCAGCTTGGACAGTAGCTCTTGCGACCGCACGGGCGAGACGCCCGCCTCGGTCAGCATGT
TGCCGATCTCCTCGACCGAATCGCTGTCCAGCGGGCGGACCAGCAGGTCCATCCCGTCGC
CCTCGAAGTTCGCTTGGGCGCGCTTGAGGTAGGAGCGTGCAACCGCCCCGAGCAGCTCGT
CGTCGATCTCGTCGCCTTCGTCGGTGGTGGCCTCCCAGGCGCGACGCATGGCGGGCTTGA
TGAGCTGCTCGATCACCTCGTCCTGGTGAAGCTGCATCTCGCCGAACAGGCGCTTGAAGC
CCTTGCCACTCCAGTAGCGCGGCAGGTAGCTGCCGTTCTGCGCCACGTTGGCGAAGCCGT
CGAGGTTGCTGTCCTGCGCCAGCTTGAGCGCATCGCGCATCGCCTTGGCGACGCTGCCGG
CCGCCTTGGCGGCTTCCGGTGATACGTCAGGCGCACCGCGCACGGCACGGCCGACCTCCT
CGTTGAACTTTGCGCGCTCGGAGAAGTTCCACCAATGGGTGCCTGTCCGTTGCTTGTAGG
CGTCCCATGCGGCGTTCACTCCGCTCCGCCATTCCGTCTCCATGACGGCCAGGTGGCGCT
TGGCGAACTCGCTGGTGGACTCCTGGACCGCGACGGAGCGATCGGTGTAGCCGACGCCAT
CGCGGAACAGCAGGCGGCCCGCCTCGCGCACCAGCGGCGACTTGGCGCTACCCATGCGGG
CAGCAAGGTCGCGGCGGACGGTGGCGAAGTGGGGCGTGATGTGCGCGTTGACCAGCGCCT
TGTCGGTGAACTCCTGCTCGAATGCGCTCTCGTTGCGCAGCGGGAGGACGCCTGGCGTGA
GGTCGTTGGCGGCGGTGCCTGCCACGCGGGCGGCGGACAGCGAGTCGTCACCGGCCAGCC
GCTTCACCACGTCAGGCTTCACCTCGCCGTCGAACAGGGCACCCCGGCGAGCGCCGAGGG
CACCACCGAACGCGAACGACAGGGCGGCGCTCTGCACGCCATCCGCGAGCGTCTGCTCGG
GGTCGTAGGTGGAGGTTGCGGCCGACATCAGCGCGGAGGTGCCCGCAGCCTGTAGACCGG
AACGCACCGCGTTGGCGAGGCGTCCGGCCTTGGCTGCGTACCCCAGGCCGCCCGTGGCGA
GATCGAGGCCGGTTGCCACCGGGTCGGTGAAGCCGAGGGCGATCTGTCCGCCCAGGCCGA
ACTGCGCCAGGTCGTCGTCCGCCATCTGATTCATAAAGGCCACGGATTCCAGATAGGAGA
GGTGCTCGTCGGACGTGGCCCGGCCGAACAGCTCCCACTGCTCCGGGCGCAGGCCCATCG
ACTCCCAGCGCTTGCGCGCGTCTGCGGGAATGCGATAGCCCTGCTGCGGCTCGTAGCCCA
GCTCGGTGATGAAGCGGTCGATGAAGCCGATGCCGCCCTTTGCCTGGGCAGCGCCCCATC
CGTCCCATACGGTCGTCTGATCCTTCCGGCGCTCCGCGGCCTCTCGCTGCTCCTTGCGCT
CGCGCACGGCTTGCACGATGGGCTGCTGGGTTGCCGGCTTGACGATGTTCTCGTCTGCGC
CGGGTAGGGATTCAAACATGCGGTCTTACTTCCTCGTCAGGTACTCCAGGAAGTCCTCGG
GGACTGCCGGGGTGGTGGTGGTTTGCTTGGTGCCCGCGTTGGGAACCAGCGGCTTGGTGA
GGTCGAACTTGGGCAGCTCGAAGGCGGGAGCCTCGGCGGCGCTGGCGTCGCGCTTGGCGA
TGGCCGCAGGGACTTCCGTGGTCGCCGACTGCGAGCGCAGGTCGCGGATGTTCCGGGACT
GGTCCGCCCAGGTGGTGCGCTGCTCGACCCGACGACGCGCCTGGGATTCCGCAAGGTCTC
CCTTCCAGCGCTGGTGCTGTGCCGCGATGGCACGCGGGTCGAAACCGATGGCGCGGCCGG
TGTCCGGGTCAGGGATCAGCCAGTTGTCGGGGCCGACGATCTGCCACTGCCCCGGATTGC
GGGGATTGGGCAGGGCCGACAGCTCATCCGGGTCGCGGCCGAGCTTGCGCGCGACCGTCT
GGATCAGCTCGTCTACCGCTGGCTCGGCACCCTGCGGCATGCCGATGTTTGGCACGCGGC
GGCCGTTGACGGTCGTGCGCTGGGCGTCGATCTGACCGACCGCTGCACGGATGGCAGCTT
CGCCGGACACTCCGCCACGCGAGGCGATGCGCTCGGCTTCCTGGCGGATGCGGTGCAGCT
CACGCGGGTCACGCGGCTTGCCGTCGATCTCCAGGTAGTCCTTGATGCCGGACTTCCAGG
TGTCGTTGATGACCGAGCGGGCCTCCTCGACTTCCCGCTTCGGTTGCGTCAGGACGCGAG
CGGCCTCCTGGTGAGACTGACCGCTGCGCCGGGTGTCGTAGAGGTACTGGTCCAGCATTG
CGGCAGCCTCGCCGCCAGCGACCGTATCGGCGTACTTGGGCGAGACCTTGCGGAGCTGTT
CGTACAGCGTCGCGGCGTTCTGGAAGTTCTCCTGGAACGCCGGGTCAGCGCGCTTGAGGA
TGCGTTCGAGCTGGGGGATGACGATGCCCTGCCGTGCCCACTTCTGGAGCACCTGGCCGC
GTGCGGCCTGCGGGGTTTCCTCCCACTCCTTACCGGCCTGCTTCTTGAGGTCGGCGTCGC
TGATCTCGTAGGGATTGCCCCCGGCTACCAGCTTGCGGATGCGCTCCTCTCGGGCGCGCT
CCTTCGCTTCCTGCTCCCAGCGGCGAAGCGTCTGCTCCTGCTGGTTGTTCCAGTATCGCT
TGAAGGACTGGAGGTCGCCACCGCTCAGGCCGAATTTACTGGCCCAGGTGTCGATGGTCT
TGTGGGTGAGCTGGCCGCGATCCGCGAGGCCCTGGAGCGTCCACTCTGCCTCGGCCATCG
CCTGCTTGCGTGCCTCGTCCTCGCGGTGTGCGATCACGCGGGCACCAGCGGCAGCCGCCG
CGCGCAGCTCGTCGCCGTGCTCGGTGTTCATCAAGCCGGGCTGGCCGTCGCCGCGGTCCT
GCTCCAGGAACGCCAGGATCGACTGAGGATCGCGGTTGCCTGCGGCCAGCTCCTCCTTGG
CGGCCTCGACGTAGAGTTCGTCCACGTCGCGCTTGTTGAGATAGGCGTACTCCTCCTGGT
CCAGCATCGCGTACAGGCCGTTCATGCCCTCGGAAGTGAGGAACGTGCCGCCCTTGATGC
CGTCGCGGATGATCGCGGTCAGCGACTCCTTCTGCCGGACCAGCATTTCCCGCATCGAGT
CGGCCTGCCACTGCTGGCGGACCTGCTGCGCGGCGCGCATGGCGACCGGCATCAGGGCCT
TGCGGACCTGCGGGTCTTGGAACTCGGGGTTCTGCGTCAGCGCAGCCATCCGCTCCTTGA
TGAGCGGCTCGATGTCGGTGCCGGGTTCGGCCTTGGCGATCTCTTTGGCCGCTTCGATCT
GCCAGTCGCGGACGCGGATGATGCCGTCTGCCTTGAGGTAGCCGCGACGCCATGACTCCG
ACTGCTGGGCAACGAAGTCCTCGGCCTGCCGGGGCGTACCCTCGGCGTCCTCCTGCATAC
GTTGGGTCGCCGCGGCGCTGTACTGCTCGCGGCTGTTTGAGATCATCTGCGAGTTGACGG
AATCCGAGACGCGCGTCAGCACCGCAGCGGCGGTGCGAGAGAGGACACCGGCACCAGCGG
AGGACGCTTGGTCAGCCTGCACCGCCAGAACGGGGCGCTCGGCGAGACGCTGCGGCACCT
GCGCGCGGCGGATGATCTCTTGGGGTTTCGTGCGAGCCACGGGTTACTCGTCTCCGGGAA
TGGAATAGCGCTTGTAGGTTTGGATGTTGCTGTAGGCATTCGCGCCTGACTGCATCACGC
CGCCCAGCGCCTCGGCATTGCCGGTGCGGATACGAGCGCGTGCTTCGGAGCCGCTTTCGA
CGACTCCGTTCCTGCGGTTCTTCTCGATGAGGGCCACGTCACGGCCAGCCTGGGCCATGA
TGTCGTTCGCCAGCAGCTCGACCGAGTTGCCGGACACTGCCGCTTCTGCTGCGGAGGCGC
GCATCGCGGATCGCAGTGCGCGGGCCTCCTCCATGCGCTGTTGGGTGCGCTCGGCGGCCT
GGTCGTTGATCTGCTCCTGCTGACGCTCCGCGGCTTCCTCGATGGCCTTGTTGTTCTGAT
CCTGGCCGTACATGGTCGCCATCGCGCTGACTGCGGCGATACCGACCTGGACTGCTACGG
GGTTGCACATGGGGTCTTGGTTACTCGGACGAAGGGTGTCTTGGCGAAGCCGTAGGCGGA
CTCGACGCCGCTCTCGCGGAAGCCAAGCCAGCCGAGCCATCGCCGCGTGGTGACGGCGTG
GACATCGACGAAGTTGAAGATGGTGCCGAAGGTGGCCGACCACTCGTCGCTGATCCGCCG
AGCTTCTCGGAGGAACGTGCGGCAGAACGTGGGAGCCACCAGGGCGTCGGTGCCCAGCAG
CCAAACCGAGGCGATACCCTCGGCGTGCTGGCTGAAGCCGAAGATGCACACGGGGGAACC
GTCGTGCATCGCGGCGAAACTGCGGTCGCTCGCGGTCACTGCAAATGCGAGCGCCTGGAG
CGGGGTGTGACCATGCGAAGCCGCCACCTCCAGGATGTCCTCCTGCCGCATGTTCTCGGC
GACGTGGAGGATGTCGCTGGCGGTGGGGCTTCGATAGGTCAGGGTCATACTCGGCTGCGG
GAGACGAACATGCCGCGCCACTGTGCTGACTGGAACCAGCACTGGAACGGCAGGCGGTTG
ACGAGGTGCATGCGGACGCTGTTGGCGTCGCCCAGCACGGGGAACCGGCGAGAGCCGGAG
TGGAACGTCGGGGCGCTGGTGCGGAACACCGAGTCGTTGAGGACGCGCGCGGTGTACGCA
CCGGAGTGCGACGCCACGTAGGTCTCGACGCGGCCATTGCCGTGCTGCTCGACCTCCAGC
TCGAAGTACGCGCCATCCTTGTAGGCGACCTCGATGTCACGCACCTGCGTGCGGCCCACC
AGCACGGCCTGGTTCTGCCCACCGCGAACGATGGGCTTGGTCAGGGTGAGGCGGTGCTCG
TAGTCCATGCCGACGACCACGCGGCCCTCGGTGTGGTTACCGGGGAGCGCAAGGCGGGTG
CGGGCGTTGTCCCAGCGCGCCTTGGTGATGTCCAGGTACGCGCCGGGGTCTTGCCAGTCG
TCCGTCTTGAGGACGGTGACCGTCATGCCATCGGGCACGATGTAGGGCAGGTCGATCCAG
GTCTCGTTGCCGAACTGCTGATAGGTGGGCTGCACCACCAGCATGCGGTCGAGCAGGAAG
TTGTAGTCGCCCGTGGCATCCGTGTCGTGCTGGTTGAGCACCATGCGGAACTTGAGCAGC
TCGCAGCCGCCGCCTGGGGCTTCCGCGACGGCGTACAGCACGTCGTTGATGGCGTGCATG
TGGACGATGCGACCGACGCCGGAGATTGACCAGCGCGTCCATGCGGACTGCTGCTTCTCG
TCGCCGATCCAGCGGACGAAGTAGACGTAGAGCTGCGCGTCGGTCGGCTCGTCAGGAGCG
AAGAACACGCAGTCGGCACCACTTGCGCTCGCCATCGCTCGCATGCGGCCCGGCATCAGC
TTGGGCACATGCGCCGTCACGTCGGCGGCGTCGCCGGTCACCGACAGGTCGTCGATGAAG
TATTCGCGCACGCTGGCGTATGCGCCGCTGTCCTCGGTGAAGTACAGCGACTCGCCCATC
AGCTTCGGCCGGATGTACGGCGAGCTGCTGTAGCTGTTGACCGGATCGCTCTTGACGTTC
TTGGCGGCCAGGTACGGCTCGGCGGTCAGGAGGAACTGGCCGCCCGCAGCGGCAAGGAAC
AGGGCCGACTGGAACGGGACTGCGTGGTAGAGCGTGGTGACGCCGTTAGACCCGCTGACG
CTCACGTCGATGGGGTCGGCGTCGAGCACCTGGGTCACCGAAGTGCGCCAGAGGTTGAAC
GGATCGGAGACCTCGGACATCAGCACGTTCTCCCCGGCCAGGAAGCCTAGGCGGTCCCGG
TGCTTGAACACCTCGCGGATGCGCTGGCCGTCGATGGACGGGAACGGGTTGCTTTGCTCG
TCACCCGCGAGGCGCGCGGTCCACTCCGGTCCACCGAAGGAGAACCAAAAGCCGTCCGCA
TGCACTGGATCGGGGATGCGCTTGAGGATGTGCGGCATCGTCTTGGCATCGAAGCGGTGC
TTGATGCCCGGCCGGGCGACCTCCAGGTAGACCGAGGAGGACTGCTTCTGGACGTAGTAG
TCGTCGAATTGCGATTCGGACGAGCCGATGATGTTGTAGATCGCGCCGGTCGGCACAACG
GCCGAGCCTTTGTCGCCGGGCTTCGGCAGGTCGGACATCGTTTGCGCCGATCCGTACAGC
GAACCGGGCGACAGCTCATCGCTCTGCTTCACGTCTACCAGCCGGTTGACGATGAAGGTG
GTGTCGGAGAACGTCGCCAGCGCGAAGCACGACCACGCACGCTGTCCCTGGGTGTCCAGG
TAGTTGAGCGCGTCGCCCGTGGCGTTGACGGTGTATTCCTTGCCGGTCTCGTGGTCGAAC
ACGCGGATGCTGCGGTGACCCACGGCGACGATGTAGCGCTCGTTCTCATCGCGGACGATG
GAGTGGAAGGCACAGTCGTGATCGAGGGTGACGCCAAGGCCAGCAACGAACTCGGCGGGC
GGGCGCTTGCCAGCGCCCATTGCGGCATGCAGCCAGGCGTTGATCGCCTTGGTGAGCTGG
TTCGGCGAGCGGACGGTATCGTCCTGCTGCGACTCGCCTCCCAGGAACGAGGGATAGTCC
CCCGTGATTAGCGGCATCAGCGGTCCCAAATATCAGACACGTCCGTCGAGCCACTGAGGA
AGTTGTGGCCGCGGGCGTAGGTGAAGTCGGCGTGCTCCTGCGCGAAGATGAGGTATGCCT
CCTCCTCGTGCTTCTCGGTGAACACGTAGAGCTGGTCGCTACCCAGCACGCTCGTCTGGA
ACAGACGCGCAGCGCGCACGGCGATGTAGCGGCGGGCCGACTCGGGCAGCTCCTCGTAGG
CGAGGAACCAGGTCACGAAGTCGGCGGTGGGGGCCGACGAGAACGTGTCGGCGAGGGTGA
GCGGGTTGATGAGGCGCGTGCCTCGGATCACCAGCGGCTCGCTTCCGCGTGCGGGGACGA
GCTTGAGGATCGACTGCGGCGGCAGCACCTTGCCTTCCGCGTTGAGCGTGAAGGTGAACG
ACTCGCTGGTGTTGAACCACCAGCCAGCGGTTTGGACCTCGCGGCTCACCGCGCGGAGGG
TGTCGCGCGCCTGCGAGGCGTACAGGTTGCCGAGCGCTTCGAGGTCGCTGATCGGCGCTT
CGCCGATAGCACCGAGCAGCACATTGACGGCTTCGAGTTCCGTGGTCGGAGTGAGTTCGA
GGTTCATGGATTCGGGGCAAAAAAACGGGGGACACCCATGTGGATGTCCCCCGTAGATGG
AGAGAGATTGAAGCGCCGCGGGATTTGCCCAACGGCGCGGTATTGCTTACGGGGCCTTCG
ACAGCTCGATGGCACCGCGCGGAGCCAGGATGCCGTGACCCAGCGCGTACTTCGCCAGCA
TCAGGGTGCCCTGCTTCTCGCCCTGGTACACGTCCTCCAGGGACAGGTCCAGCAGCTTGA
GGGTGCCGACCGCCGAGCGGTGGAAGATCACGCCCACGGTGTCCGCGAAGTTGCCGCGGT
ACTTGGCCGGGATCGAGGCCAGGGCCGACTCATCGACACGCGGCATCGCGTTGATCTTCA
CCAGCGGGATGCGGGCGACCGAGGAAATGATCGCCTGGCCGTAGGAGCCGTTCGATTCCG
CGTTGATGTCGCGGTCGATCAAGTCCTTGTTCTCGGTCAGCAGATACCACTGAGCCGGGG
CCAGTGCGCCAGTGAACTCCTGCGGGTTGTCCGGCAGCAGCTTCTCGTCGAACAGCATGC
GGGCGTTGCGGAACGCATCGGCCAGCACGGTCGGATCGGAGGCCATCGTGGCGGCCTTGA
TGATGGCACCACCCGGCTGGCCTTCGACCTTGCCTTCGGTGGTACGAGCGGCCAGGATCG
CGCAGCGCAGCTCGTTCTGCATGCGCTTGAGCGCCAGCTCCGCACCCTGCTGACGGGTGT
ACTCGGAACGCACGTCGTAGTGGTTCATCGCCTCGTCGATGTTGGCGATGAAGGCGTGCG
AGATCAGCATCGGATCGAGGGTGATGATGGTCTCGTTGTGCTCGACCACCAGGCCCTTGA
TCTCGGTGCCCGGCACATGGTACTCGGAGCCGATGGTGCCGACGTTCGGGAACGAGGCGG
ACTTGCCGCTCTCGATGTTGCGCACCGACACGCGGCCGTCCAGCTTGTAGTTCTCGACGA
AGCTGGTGATGGTTTCAGCAGTGTAGTTCTGCTTGAACAGCGCCCAGGCGTCGCCGTTGG
CCTGGGCTTGACCCAGGCGGGAGGGGATTGCGTCCGACATTTAGTCCTTGCTTGAGGTTG
AGTGGATTACTTGAACAGCGGCGACACGGCCAGGCGGGCGGAGACTTCCGCGCGGTAAGC
CGGATCACGGTGGTAGCGCACATCGCGCATCGCTTCGACGACCTGCGCCTGCGACTGGAA
CGGCTTGGGGCCTGCATCGGCGTTCGATGCGGTCTTGCCATTCAGAAGGCGGCCGTTGCC
GCCACGGAGGGCGACGAGGCCCTGGACTGCCAGCGCTGCGCGGCCGGCGTCGCCGGACTG
CACCGCTTCGTTGAACGCCCGCTTCTGCTCGGCGCTCAGGTTGGTCTTAGCCCACTGGAC
CAGGCCGTCGTAACCGGCCTTGCCACCTGCGGGCGAGTAGACGGCGTTCTCGTAGGTCTG
CACGCGAGCGCGCAGGCCATCGACGTACACGTCCACCAGCTCCTTCGGATAGCCCGCGTC
CTGGAGCTTCTTGTAGCTCTCCTCGGACAGCGAGCCGTTCGAGTTGAACTCGGTGGCGAA
GTCGTCCAGGTTCAGGCCAGCCCGCGCCAAGGCGTCACGCGCGTCATCCGCGGTGGCGTC
GTCGATGGTCGCGGGGCCGCCCTTGCCACCCTTGTCGTCGGCTGGCGTGCTCAGTTGTGC
GTAGGCGGCTTCCAGCTCCTCCACGGTCTTGTACTTGCCGCCGAACAGGCGCTCGCCATC
GGTGCCACCCTGCGCGCCCGGTGCGGGCTGCTGGGTGTCCTGGGAGTTCTGCGGCGGCTG
CTGACCTGGGGTCGGCTGGCCGTTGATGCCGTCAAGGCTGACGGTCACTTCGGACTTGCC
CGGCTGCGACATTACTTGTCCTCGGGCTTGTAGTTGACGATGACCAGGCCGTTCGTCTTG
CGGGTGATCTCGGCCTTGCCCTTACGCTCGACGCTCGGAGCCTTCGGGGCTTCCTTGGTC
GGCTTGGCGGGCTTCTCGGTGGTTTCGTTCGACATTGCGTCCTTCTCGGGGTTACGGGGT
TTGGGTCATCGCTGAGGCGATATTCGGAGCGGCACGGACCATCGCCTCCTGCGCCGAGGC
GTCCTGCTGCTCGGCAGCAAGCTCGTCGTCGGAGCGGATCAGGCCCTTGGTGGAAATGTC
GGAAGCGGCGGCCAGTCGGGAGATCGCCTCGCCACTGTTGAGGCGGCGCGCCTTCTCCTC
TGCGCCGACAAGCGCATCCACTGCCTGACCGAACTCGATCAGCTTGTTCAGGTCGTGGCC
GCGGCCGAGGGCGGCGATGCCAACGGTGATGCGCGGCTTGATGAGTTCCTGCGGCAGCTC
GGGCAGGCGACCCTGCTTCTGGAGCTTGTGCAGGCGGCGGCGGATCAGCGGCAGCAAGAG
CTGCTCGCCCGACATCGCCATGAAGCCGCTGAGGGCGTCGTCGAGTTCCTGGGTGAGCAC
CCGGATTTCGTAGGCGGTCACGCGCTCGCCGGGGCGCTGCACGGCGGACTTCACGCCGAA
GATCAGCTCCAGCGAGTTCGCCAGCCCTTCGGCCTCCTGACGCACGAAGTTCAGGTCGTA
GGCTTTCTGGAGCTGGAGCGTGGTCACGTCGCTGGCCTCGCCACGCAGCACCGCGCCGGA
CTCGGCCTCGGTGAGCTGGCGCTCGCGGATCGTCGAGGTCGGCTTGAGGAACATGATGAT
CTTCGCCAGCGCGGCGGCACCCTTACGGATCGCCTTGCGCAGCGCCTCCAGCGACTCGAA
CGCGCCCACGTAGTCGTAGACCAAGCCCTCGCCGTAGTCGTCCACGAGGGACGGCGGCGC
GCACAGGGGAATCCACGGGCAGGCGTCGATGGGGTAGGTGCCCACGGTCTCGGGGACTTC
GACGCCCTCGACCTCCTGGACCACTTCCCACTCCTTGCCATCTTCCGAGCGACGCACCCA
GGTGTAGAGGTTCACGTCGTCGTTCTTGGTCTTTTCGTCGCGTTCCTGGGCGAGCTTCTG
CATCACCGCCGCGCGGATCGAGTCCGGCAGCATGGCCGGGGCGATCTTGTCGAGCGTGAT
GATCTCCAGCACGTTGCCCAGGCCGTCGCGGTCGGTCACGTAGGAGGTCAGCGGATACAG
CTTAGGCTTGCCCTCGTCGGGGTCGTAGAGCAGGAAATTGCCGAGGACGATGGCGTGCTT
GGCCGCCTCGCTGAGGACCGGGCGGACGCCGCTGGTCTCCAGGTCGTTGACGATGACCCG
CTCCACGTCCACCAGCGCGGCCTCCAGTTCGGAGGTCTCCACGCCAGCCTGCTCGGCGAT
GTTCTCGGCGACTGCCTGGTCAGGCGCGAGCTTGAACACCGAGGCGTTCGGCGGGAGCCA
GGCCAGCACGATCTTCGAGGCCAGGGCGTTGACGCACTTCGGGCCGGTGTCGATGTAGGC
GGAACCGGGGGTACGCGATTTCGCGCCCTCGTCCACCCACAGGCGGGGCAGGGTAACCTT
GGCGCAGCGCTTGGCGCGCGTCTCGGCTTCTTTGCGGTTGGACTTGAGATCGCCGTAGCG
CTTCGCGGCCGTCTGCTTCTCGGCCGAGGTCTGCTTGGCGTCAGCCATTCGGAATGGTCA
GTCCTTGGTACTGCGTTGCGTTGTTCAGGTCCAGTCGGACCTTGGACTTACGCCGCTGAT
CGGCCGCGTGGCCGGTCGGCTGGGTGTCCTGGCGGGTCAGCAGGATCGGGTCTTTCTCCT
GCTGGTCCGGCATGTTGGGCTTGCTGCACATGATTAGCGGGCGCGGTGCTCCATCTGCTC
GACCTTCCGCAGCGCCTTTAGCCGGAGGATCAGGCGGCGCTCGCCCTGCCGGAGCAGGAA
CTCCTCCTTCGGCTTGGCGGGGTCGTAGATCACTTCGGGGTGCAGTTCGTCCAGGAGGTC
GATCAGGTCGTAGGAGTGCAGAGGGATTTGCATAGAACTCCTGGGTTATGAATAGGTGGG
GAAACTGTCGTTTCCCCCGATGATGACCACTAAACCCTTAGAGTCGGGCCAGCGATTCCG
CGACCATCCGCAGGCGGTGGATCGGGCCGTTGTTGTCGATCACGGTGTCGATCAGGTCGC
CGTGGACGCCTGCCTCGGAGGCATGCGCCGAGACCGGGGCCGCGCTGTCGCGGAGCACCT
GGACCACCTGGCCGCCCCACTCACGGATGAACTGCGCCTCGTTGTCGAAGCGAACGTCCG
ACACCACGACGCCAGCAGCGCCGTCGCGGCGGGCCTGACGGATCTTCTGCGCGACCACCT
TGACCCACAGGTCGCGGTCGATCATTTCACGGCCCCACTCGGTGCCCACGGTCTGCATCA
GGCGGCGCGGGGTCTGCCCGTTGAGCCAGTCGAGCGGCTCCTCCTTGAGCGGGCCGTCCT
CCATCGCGGACACCGGCAGGCCGGTGATGTCCGCCACGAAGGCGCGGATCGGGGCCGCGA
AGGACAGCTTCACGAAGCCGTGGTCGCTGACCAGGAACTCGGCCAGGGTGTCTTTGCCGC
TGCGGGCGCGGCCGGTGATTCCGATGATCTTCATGGGGACTCCAAAAGAGAAACCCGGCC
TTAGCCGGGTACAATTCGTGTTCGTTATGGAAGGAGACAGGTATGGCGAGTTCTACGCCG
AGTAACACAAACGGAGCGGAAATCTCTGAGCTTGCACAGAAGCTCTATGGCCTACAGGAG
GCGATGGATGCGCTCGTGGCATCAGGGCAAGCACAAGGAATTCAGCGAGAGCGCTACGAT
GCGGCCAAGCAGCTCATCACAGATAAGCTCACTGAGTTCAGCTGCACGTATGAAACGTTG
ACTACGCCGAAGGCGATCCAGCTTTGGGTTTTCAATAGCCGAGAACCCGTAAGTCGGAAT
CCGTCAGAGATTGCACACTGGAAGCAGTTCTACGTGGACGAGTTGCGGTAAGCAGGATCA
GGTGGCTTGGTTGTCGTCAGGCGAAACACCGGGCGATCAGCCAAGCCGCGCCAGCAACGC
CGACAGCGGCCGGCCACAGCTTGACGCTGCCAGCCGAGCGGTACAGGGTGCGTTCGAGGG
TGTTGAGGCTGCGCCACCACAGCCAGGCAGCGCCGTAGGCGACGAAGGCGAACAGCACGG
CCAGCACGGCGACGATGGTGATGAACAGGATCAGGGTTTCCACAGCTTCACTTCCTTGGT
CTTGGGGTTGTAGTCGCCGTAGCGCAGGATTCGCGCGAGGCGTGCTTGGCGGATCGCATC
GTGCTTCGACAGCGGCTCGGTGCCGCCGCGGGGGATGCGGGTGGTGTAGGTGGTGACGAC
GGTGTTCCACAGCGCGCCGAGGTGCTCCTCGACGGACGCATCGCGGTACGCCTCGTGGAT
GGGCATGAGCAGCTCGTCCGCGCCCTTGTGGCCGATGCCGGGGAAGCCGGGGTAGTTATC
CACCTGGTCGCCCGTGAGCACCTGCTTCATCCAGAACAGGTCAGCGTCGTGAGCCGAGAT
CGGCCGGACGCCCACGTCGGGACGGTTGGGGTTGTAGAGACGGATGCCGGGGATCGTCTG
CATGTCCTTGTCGATGGACACGACGATGCGGCTGCCTGGCGCGCGCTTCGGATTCGGGTG
CGAGGCCAGCAGCCCCAGCACGTCGTCACCTTCCAGGTTCTCGATCTCCACGATCTTGTC
GCCGAACTCGTCGTAGACGAACTCGTCGAGCACGTACCACAGGGCAGGCTTGTCCTTGCT
GGCACGGTTGAGCTTGTAGGTTGGGTCGATGTCCTTGCGGAAGTTGTGCTTCTTGCAGGA
CAGGGCCAGCAGGTAATCACGCGCGCCGAACTTCTCGACGATCTCGTCGATGTAGTCCTC
CAGCTTCGCCTTCGCGCGCTCGGGCTGGATCGCTTCGACCTTGTTGCCGTCGCCGTTCCA
GTCGATGTTCGCGGTGTTCGAGAACGCGAGCTGGTAGCGCAGCACATCGGCGTCGATCAG
TAGCAGGGGGCCGCGCTTGTTCATGCGTCCACCCACTGCCATCCCAGGAACGCCAGCGCG
AACCAGCGGTGCAGCCAGTTCGGACGCTCCCGGACCTGCACGAAGAAGTTGCCGCCAATG
ACCCAGGAACCGGCCGCCTGCGGTGGCCGATAGGTGACGTAGGAAGTCATGGCCGCTTCT
CCGGGTGGCGCTCATACCACGCCTGTAGCTCGGCGGCGTAGCGCTTCATTCCGGCCTGGT
ACTCCGGGCCGTCGCCGAGCGGGTACTCGTGCTCGTCGCACACGAAGTCGGTGGTCGGGA
TGGTGTACGGAATCTGCGTGCAGGAGTTCCCCGTACACATCGACTGCCACATGATGATGT
AGGAGTTCTCGCTGTGCCCTTTCAGGCACGAGCCATAGTCCGCACTCGGCGGCCAGGGCT
TCATATCGCACGCAGCGAGGCCAGCACACAGCGCCAGGATCAGGAGAGCGCGCTTCATAC
CATGCTCTCGTGTACGGCGACCCAGCACTTCTCGCTAACGCGGCGGATGAAGTAGGTCGC
GGTGCTCCACTCCACGGGGCGCAGCATGCGCTCGGTGCAGCACGGGCACTTGGCGTTGTA
GGCATGAACCTCGGGCTGGTGTTCGAGCACAGCCACGCGGTAGGTGGTACACGGATCGAT
CACGCGGACATCGCCGTCAGCGGGGCCGCCAATGAAATGCACGCGAAGCCGGTTCTCGTT
CATCGGTTCGATTCCTTGAGGACTTCCAGGGCGCTCGCCTTGTCGGCGTTGCAACGCTGG
AGGCCGTCCTCGGCGTTGCCGCCGAAGCGGTAGAGGTCGTAGGTGGTGGTGGTCGGGTCA
GCCATCACGGCGTCGAGTGAGGAGTGCGTGCCCTCAATGACGGTCGGCTGGAGGAACTGC
TCCGGCACGACTTTCGAGGTGTGCGCGGCGCAGCTCGTCAGGAATGCGGCGAGACAGGTA
ATCGCCAGTTTCCGGGTCAGCATTTGCTGCAATCTCCACAGAGCGGTTGGTGGTGGCGCG
GGCGTTCCGCAGCGCTGCATCGAAGGCAGAGCGGCGCACGGCTTCGCGGTTGAGGGTCTC
GACGGTCTGCTTGAGGTCGGCCAGTTCCTTTGCCGACTCCTCCAGCTCCGTCACGCGCTG
GGCCATTGCGGTGTACTTCCAGGCTGCGAAGCCGCCTGCCGCGAGCGCGGCAACGACCAG
CAGCGCCGCGAGGGCGCGCAGGATGTTGGTTGGGTTCATCGGTTCTCTTGGACGTAACAG
GCGACTCGCAGAAGCTCCGAGGGAGTCGCGTCGGACTTGATCTGATTCGCGCGTGCGGAG
ATCACGCGCACGTTGCCCCGGACGTAGCCGAGGTCAGGTTCGATGCGGTCGAGCGTGGGT
GAGTTGGGGCCTTGGGCCTTGCGCCCGACAGCGCGGTACAGCGGGATGCCCAGTGCCGGG
CAGAAGTCGGGGACCACGATGTCGTCCGACGTGAGGTCGAACGGCAGTCCCTTCCTAGCT
GCCCGGCGTTTCGCTTGGCGCACCAGGGCGAGTGCAATGTCCCGCTTGCCGCGGGTCAGT
GCGTCTCGGCCCAATTCCTTCCGATCTTGAACTCGCCATCGAGCGGACAGCGGAAGCCGA
AGTAATCGCCAGCCTTGCGGATGGCAGCCTGGGCGGTCTTGCCCACGAACTCGGCCTTGT
CCTCGTCCACTTCGATTTGCCACTCGTCATGGACGTTGGCGAGGAACTCGTAGTGGACGC
CCGGCACCAACCCTGCGGCTTGCAGGTCGGCGTCGAGGATCACCAGGGCTTTCTTCATCA
CCAGCGCACCGGCCGACTGGAGCAGGGTATTGAGCGCGGCGTGGTCGCTGCGGATGTGCA
GCTTCCGGCCGTCGAGACCGATCAGGTATCCCTTCTCGGCCGCGCGCTTCTTGACCCCGC
GTACCAGCTTCTCCAGCGCAGGCAGCCCGGCCAGGAACTTCGAGCGGAGCTTCGCCCCGG
CCTGGCGACCCTTGCCAACGATGGAGCCGAGCTTCGCGTCGCCTGCCCCATAGAGGAAGG
CGTAGATGAAGGTCTTGGCGTTGTCGCGGGTTGGCAGTCCTGCCGCCGATTGGTTGACGG
AGTGGATGTCGCCTTCGAGGATGACCTTGGCGTACTCGCCGCCGTCGTGCTTTGCCATGA
AGTGCGCCAGGCAGCGCAGCTCCAATCCCGAGGCGTCCGCGCCGACCTGGAGCTTCCCTG
TTGGGACGCAGAACAACGAGCGGCACTCGAATCCGTAGCCGCCTTCCTGGCCCTTGAGGA
TTCCCTTCTCCTTCGAGTGCTGGACCTTCGGCACCTGAGCGATGTTCGGCTTCGAGTGCG
TCATGCGGCCGGTCACCGCTGCGTTCTGATTCACGCTGCCGTGGATGCGGCCGTCCTTCT
TGATGGCCTTGAGCCACGCCTCGTCGCCTTCGGCGAGCTGGCCGAGGCGCTTGTTGACGA
TGAAGTGCTCCAGCAGGAGCGGGATGATCGGGAACTTGAGCGCGCCCAGGACTTCTTCGT
CGATCTTCGGCTGGCCCTTCTCGGTGAACTCCTGGGGCTGCCAGCCGTACATTGCAGTCA
AGCGGTCAGCAATGTGCTGGCGGCTTGCCGGGTTGAACACCACGTCCTTGTAGGTCGTGA
CCTCCACGCCCTTGACGTAACCGCGGCGCTTGTCGTCGCGCTTCGGTACGAACTTGCGCT
TCACCACCTTCCACGGCGGAATGACCTTGCGCAGCTCGGCCTCCAGCGCAGTGCGCCGGG
ACACGAGGATGCACTCCAGCTCACGCGCCTTCTCCTGATCGAACAGGTAGCCGTAGCGCT
GCTGACGCGAGAGGATCGGCGCGACGGCCTGCTCCAGCTCGATGGCCTCGGTAGGGAGGC
CCTTGCTCATCAGCAACGCGAACAGCGCTTGCGTGACCGCAACGTCCTGGTCGCAGTAGT
CGTCCATTTCCTGAGACCACTGTGCCCAGGGATCGAGGCCGCGTGCGGCCATCTGCGCCG
CGTAGTCGCCTTTCCAGCGACCGAGGCGGTAGCCCCACGCTTCGAGGGCGTGGCGGCCGA
TCAGCTTGCCCGGCAACACCGGGTTCGCTCCCTGCTTCTTGCGGGCCTTGAAGTCGCGGT
CCTTGAGGTCCGGGTAGACCAGCGTGGACATCAGCAACGTGTCGAAGTACGCCTGGACCT
TGAAGTCCGGGAACACCTTGGCGATAGCCGGAATGTCGAATCCGGCGATGTTGTGGCCGA
CAACGCGCTTGGCCTTCTTGAGCCTCTCGACGGCCTGACGGACTGTCATTTCGCCCGTGC
CGTGATCGTTGGCGGACAGGATGGGACCGCGCGGTGCGCCGGTCTCATCTACCTCTTGGA
GGGAAATGCAGTGGATCGTGTCAAGTTCGTCGAGGAGGCCATTGGTCTCGCAGTCGAATA
CGAGGATCAACGGCGGTCCTCCTTACGGGTAGCCGTGGTTGGTTACGGGGATTGCGCGGA
CGCGGCGGCGGGCGCGGAGGATGTACTCCGGCTCGGGGGCCTTCGGCGGCGTGTGGACGC
CCTGCGGCGCGTGGCCGGGGAAGTCGTCGTCCTCGAACAGTTCGTCCTGCTCGGGCTGGT
CGGGATGCAGCGTGTAGCCGTAATCCTCGACGTAGTGCGTGATGCGGCGGATGGTGCGCT
CGGTGCCGTTGTTGTTCAGCACGAACAGCAGCTTCTCCGATGCGTCGGCAACCGCGCCTT
CGAGGGATACGACCACCACCTCGTCGGTGCTGGGTTCGTAGATGGCGACGTGGGCGCAGC
ACCGCAGATCGAACCGGGCGCAGTGCTCGTGCGGCGTACCGAACTCGAAGCCGATCAGGC
TCACGAGGTGACCCTCGGGCGAGCGGAAGTTGCGGATGCCGTTCGGAGCGGCCTCGCTGG
TCCAGTCGTTACGGCCGCTCAGGTACGCGGCCACGTAGGTGTAGCTCGCCAGTGACACGA
AGAAGCAGTCGATGTCCTTGATTTCGGTCCCGTCGTAGAACGCGCGCAGGCTTCCGCCAC
CCAGGATCACCAGGTGGCGGACTTCGGCCGGCAACACGTCGAACAGGGACCGAGCGTGTT
GCTCGGCAGTCATGGTTGGTCCCTTAGCGGATCAGGTTGGTGAAGCGCTCGGCGACGCGC
AGGGCGCGCTCGGCTTCTTCCTCGTGCTCGTCGGCCTGCGAGTGCAGGACATCGGCCTTG
TCGCGCAGCGTCGATGCGGTGGCGATGCGGTCGGCGCTGATCTTGAACAGCTTGTCCACC
TGGCCCTCCAGCACCTTCACCACGTCGGTCACGGTGTCCTTGCGGAACGGAGCGGTCAGC
AGGTCGATTGCGATGGCGACGATCTCTTTCATTGGGGTAGTTCCTCGGCTTTGATGTGGA
TGACCACGCGCCGCCCAGGCTTGCCGTACATGACACGGCAGGCTTGGTCGGAGCGCGGGA
GTTGGTAGGGGAGAACGAGGCTCTCAGCGAAGGAGAGCGGCGCATCAGCTGGGATGAAGC
CGACGACCGAGCGGCCGTCAGTAGTCGGAGGTGGATACATCGGATGACTCGTCGGCGAAG
TCGCCGTATTCGCCCGGAGCATCTGCATTGAGCAGGCGGCCGGATGCGTGGTCGTAGCTG
TAGTAGAGAACCTGGCCGTTCGACTGGCCGGTGAAGCGATCCTTTAGGACGCGGAAGGTC
GTGCAGTTGCGCTCGGCCTCGTTCTCGGCCTGCGTGTTGCGCTCCAGGCCGAACGCGAAG
TGCGTCCAGAAGCCAATCGCGCGGCTGCCCTTGAAGTGGCGGAGCATCACGCGCCCGCCT
TCCTCGTGTGGCTTGCCTTCCGGCGTGGCGAGGTGCGAGACCAGGTAGATGCAGATGAGG
TGGCGCTGCGCGAACTGCGCGATCTTCGCCATCGTGTCCTCCAGCATCTTCCGCTCGTCC
TCGGCACCGGCCGCAAACGACGTGAGGTTGTCGAGGACGATGTGCTTGACGCCCTCGGCG
ACGACCATGTGGGCCATCTTGGCTTCGATCACGTCCCACTCGGACGAGCCGAAGTGGTCG
TAGATGAACACCTGGCCCTTGTCGAGAATCTCGAACGCGGCTTCCAGCTCCTCCTGCGTC
CAGCTCCCATCGGGGACGTGGAAGCGGCAGCCAGCAACCTTGCCTGCCATGCGCTTCGCC
GTCTCGACCGGCTGCTGCTCCAGGAAGAACAGGCCAACGCGGTCGCCGGTTTCCTGCGCG
ATGAAGGCTGCTTCCTCCATCAGCCAGTCGGTCTTGCCGATGCCGGTGCCCGCGCCGAAG
GTGTAGACCTCGCCGTACCGCTTGCCGTAGGTCAGCGCGGTGAGGCGCGGGTCGTGCCAA
GGCATGCCCATCGAGACCGGCTTGAGTGCCTTCTCCTTGAGGGAGCCGAACGTCACCACT
CCATCGGGGCGCTTGGTCTGCGCTTCGTAGATGGCGCGGGTGATCGCCTCGGCATCGCCA
CGCTGGAGCAGCTCGTTCGGGTCTTTCGCCGGGAGCTGTGCGATCTTGGCCTTGCCGGGA
GTCAGCAGCAGCGCCACTTCCTGCGCGGCGGCTTGGCCCGGTTCGTCCATGTCGAACATG
AGCACAACCTCGTCGAAGCCGTTGACCCACTCCAGCTCGCGCTTGATGGACTTGGCCGCG
CCTTGCGCTCCGTTCGGAACGGACACCACCGGCCAGCGGAGGCCGAGTGCCTGCGCCACG
GAGAGCGCGTCGATCTCGCCTTCGGTGATGACGAGGCGTCGCCCCGGTTCGTAGAGGTGC
TGGCCGAACAGCCCGCACGCCTTCGAGTCGCCGATGAATGAGAACTTCTTGTCGGGGTAG
CGGAGCTTCTGCGCGACGATGCCGCCATCGCGCTTGTAGTTGGCGATCTGCACGGTCTTG
CCGTGCTTGTCCTTGCCGATCCAGTAGCCGTACTTACGGCATGCTTCCTCAGTGATACCG
CGCTTCGCCAGGGCTTGCGGTTCACCCTTCGCAAAGTCGCTCATGGTTTTCCTGCTGGTG
GGTTGAGAGACCTCCTCGCCTTCGGCTGGCTCGTAGTGACCGCAGCCGAAGCAGTAGCCG
TGCCCGTCGCTGTAGCGCGCAAGGTTGTCCTTGCTGCCGCAGTTCGGGCACGGCTCTTTG
TGGAGGTATTCGGAGTCAGCGCTTTGCACGCTCCACGGACCACATGCGCTTGCGGTAGGA
AATGCCGAGGCGACGATTCAGCGCACCCTTGACGGTGCGGCCCAGGCCGCGGAACGGCTT
GTCGGCGCGCGCCCATGCGCGCTCGAAAGCCAGGCGCATCGCGGACGGAATGACGGTGGT
AGCGGTGTTGGTCATGCGTTCTTCTCCAGCAGGAACTTGGTGAATGCGGCGACTTCTTCG
GTCGCATCGTTGGCGTCGAGGCCCAGCTCGTCGGTGCAGTAGTTGCGATACAGCTGGAGC
AGCGCATCGACGCGGTACTGCTTCGGAGCGCGGCGCGCTTCCAGGAGCGGAGCCTTGCTG
CGGCGCTGACGGCGCGACAGGCGATAGCGCGTGTACCGCTGCCCCGAGGCGTCCTCGCAG
GTCTGCGTTTCGATCTCGAAGCCAGCAGCGCGCAGCTCATCGACGCGCGAGGCGAGGCGG
CGGATGCGGTAGACGCCTTCGGCCTGCCACGAGGTCAGGTGCGAGTGGCGACGCAGGTGA
TCCAGGACGACCTGGGTTTGCGGGGGCAGCGGTTTCACGTTGGGTTCTCCTATCGAGGGA
AGTCAGGTGCCCACACGACGGGCTTGCCGTAGGCGGCGAGCAGGCGTCGCAGCGCGGCGT
GTTGGGCTTCGGTGAAGTTGTCCTCGGGCTGCATGGCGTCGTTGACGCCGCCCAGGAGGC
AGACTTGGTATGCGGATTGGTTGTGCTTACCGGCGAGAGCGCCGGGCTGATTCAGCGGGC
GACCGTCGTAGATCGAGCCGTCACGTTCGATGACGAAGTGGACGGCGATCTTCGAGTAGC
CCTGCGAGCGGTGCAGGCGTGCGAGTTCTTCGCCGGTCGTGACCTGCTCGGGGCGGGTCA
TGCTGGCGAGGACGAACAGCGCCTCTACCGATTCCAGAGGTTTGAGGCGCACTTAGAGTT
TGTAGAGGTGGACTTCGGTGCGTGGTTCTTCGTCCGGCTGCGCCCAGCGCTTACCGGAGA
GCAGCCACATGACTTGCTTGTCGTCGGCCCAATAGCCGGTGGCTTTGGTCACAACGTCCA
TCGGCCCCTTGGCGAGGTTGTCCACGTCGCCCTTGGGAAACGCGGCCTTCGAGGTCTTGG
CGCGTTTGCATACCGCGATGATGACCACTAAAACCGGATCGGTCGGCGACAGGTCCAGAT
CACCGGCTGGCAGATGCTTCTCTGCGGCTTCCTTCCAGGTCTTGTAGGTCTTGCCGTAGT
AGACGCCCCAGCGCGAAACCTTCGGGCGCGAGGCGGGCACCGGGTCAAACGGGAACGTGA
GGGAGGCCAAATGCTTGGCCCCCCTCGCGGTGTTCACGATGACCGACAGCGGATCAGTAG
TCGCCGTCATCGCCCTCGTCGTCGGAGTCGCTGTCGTCGTCCGAGTCGTCATCGCTGTCG
CTGAACGGCGCGCTGTCGGCGGCCTCGTAGCCGTCCTCCTCGCCGAAGCCGTAGTCCTTG
GCGTTGCGCTGGCCGAACTCGACCAGCTCGATCACCTGGACGGCGACCATGTAGCAGGTC
AGGTAGAACTTCTTGGCCGATTCGACGAACGAGCCGCCGATCTCGTAGGAGACCTTGAGT
TCGCTGCCGCCGCCGATCTGCGGCGGGTTGTCGATCTTCTTGCCGCGGGCGTCGAAGATG
TCCGGGCGCATGGTGAACTTCTTGCCGGTGCGCTTGCTGACGCCGCTGGCCTTCATCTTG
AACTTCACCAGCACGCGGCCGGTGTCATCGCCGTTCTCGTCGGTTTCTTCGGTGAACACC
GGGGCCACTTCGGCACCCTTCTTCTTCTTCGGGTTCTCGCTCAGGAACTCCTGGAACAGC
TCGTCGCGCCGGGTTTCCAGCTTCTTCGCCAGCGCCTTGAAGTCCTTGTCGTTCGGGTCG
AACGCCAGGCTCACGGTGTATTCGCCTTCCGGCTTGAACTTGGTGTCCGGTTCGTTCAGG
CGCGGCCACACGGCGGTGCCCTTGGGGGAGACGAATCGTTCGCGCTTCTTGGTTGCCATC
AGTTGTCGGTCTCGTAGTTGGTCGGGAGATAGATGCCCGCGCGCCACAGGTCAGCGGCGG
CGGTCAACGGGGTGTCGGCGGAAATGCCGAAGGCTTCGTCGATGTCGAAGCCGATGAGCG
CCTCGTCGATGAAGGCGTCGGTGATCGGGTCACGCATCACGGGTAGTGCGGTTTCAGCTC
GCGCTCCGCGTAGCGGCGCACGGCGTTGAGGGTGTTGACCTGCCGGTAGCGGCAGTCCTG
CTCCATGCGCGAGACGACCCGCAGCACTTCCATCGGATCGAGGCCGAGCACTTCGCAGAA
GTTCTTGAAGGCGCACGCCAAGCCGATCACCTGATCGGCCGGGTGGCCGAGGGACTGCAC
GCTGTCGATCACTACGAAAGCGCCGCGTGCGGCGCTCTCGGCAGAACGTGAGTGCAGTCC
GTCGATGACGCGATCACGCACCTGCGTGCAGCTCCGTCATGCGGTGCTTGAACTCCTCGA
CCGTGCCGTGTTCGGCCGGGTTGTAGATGCCGAGGACCACACCGAAGTGGTCCTGGGCAA
CGTAGGTGTTCAGTGCGTGCTGGTAGTTGATGCTCATGTTGATGTTCTCGCTTGGGGTAT
CAATTGCCAAAGGGGGATGGACTAGGCAAAGAAATAGCGCGACTCCAGCACCAGGCTGAG
GTCCAGGTCGCCATGCGGCGGGAGGGGTGGGAGTTTCTCTGCCGCTTCTGGCGGGAGCTG
CTCGACGAGTTGCTGTCGGAAGTCGGCCAGTACGTCGCCGCTGTATTGATCGACGAACGC
CTGCCGGAGTGCGGCGGCGAGGATTGCTGCCTGGCCCGCGTGCGTACCGTAGGAGTCGTG
GATCATGGCGAACGACTCGATGCCGTTCTCTGCCGCGAGGCAGGTGGTCAGCATCATGTG
GCTGGCGTCGCAGGAGTGGACGAAGTTCGGACTGATCCCGAGGGTCTGCCTGCGACGGTC
GAGCTTAGTACCGCCGATGTTGACCACTAAATTCACCTCGCGGCCTCCGACGTGCGGCCG
GATGCGGACGCCTTCCTCCTCGCGGTACTCCTGGAGGACCGGGAAGCCAGCGGGGGTCGT
CCAGCTCACCGGCAGGTCGGCCGACGAGGCGACCTTGGAGGCGTCACGCAGCCAGTCCAT
CGCCGCGCGGGCTGCGATCACGACCTCGCCGATGCACTCCCACAGCAGGGTCGCCAGGTA
CTCGGCGGTCTCCCAATCGTCCTCCATGCCCAGCTTCTTGAACTTGGAGAGCACCTGGGC
GCGCATGCCCGACTTCGTGACGCCGTAGGGCAGCGTCATCACCGGCTGCTTCACGATGTC
GCGGGTGAGCTGGCCGTCCAGCTTGATCGCCAGCGGGTCGCCGCTCTCGGCACGGGCGCG
CAGCTTCTCCTGGGCCACGTCTTTCACGCGCGAATAGATGTCGGCGGGCTTCGGCTGCGG
GATCAGGTTGGTGGCTGCACCGCCCACGGAGTCGCGGAGCATGGCCGAGAAGTTCTGGAG
GCCGTTACAGGAGCCGTCGAGCGCGATGGGCAGATGGGAGACGTGATCGCGGCCGTTGAG
GCTGTAGCCGAGCCACTCGAAGCACGCTGCCAGCGCGCAGAACGGGCTGTCGGCGTCCAT
CCAGAAGCGTTGGCCGTCCAGCGGATCGAGGGCGCTGTCGAGAATCTGCTCCTCGTGCTC
GCGCACCCAGGCCACGCGCTCCTCGAACGACACCTTGTCCACGCCGAAGCAGTTGGCGAC
GTGGATGGCGAGCCAGTAGGCACCGTCCTCGCCGAGCGGCACGCCTTGGGCGAACGTCAG
CAGGCCCTTGGCCGCATCATCACCCTGCGGGGTCAGCGTCGGGGGCAGGGGGTAGCACCG
GCCGCGGAAGTCGAGGTTGTGAGGGAAGTAGATCGCGGGGTACTCGGCGAACTTCTCCGC
CAAGGCGATCTTCTGCGCGGCGGCGAGGCGGGTGGACACGCTGCGCGCGTTGGCCTCGTA
GACCTTGGCGCGGTCGCGCTTCCATTCCTTGAACTCGTCGGCGTGGTGCTCCTTGAAGTA
GTCCGGGTCGGTCTCCAGCAGGGCAGGGCGGCTCGGCAGGTCCATCAGTTCACGCTCCGG
CAGCCCGGCGACACCGCCGCCTGCGTTCCACAGCTCGCGCATGACCTCTAGGACGGGCAC
GTTCACCTTCCAGGCGGTTGCCTGGATGGCGTTGAGGGCCTGGTAGACGTTGGGCATATC
GACCAGCGCCAGCTCGCGCTTGTAGGCGCGGTTGCGGGTACGCACGAGGTCAGCCCGGCC
GCCGATGTCGGTCAGGTAGCCGCCGTCGCGGGGCGTGGTCCACGGACGGGGCGGGACGAC
CATCGGCATCAGCACCGGCTGGTACAGGGCGGCGCTGTCGTGGGCCTTGGTCAGCCAGTC
GAGCACCTTCTGATTCCCGGCGATGAGCAGGTGGCGCTTGCCGCGCTCGGCGACGGTGAC
CAGCTCGACCAGCCCGGTCGCCTCGACGAACAGCTCGATGAGCTTCATGCCCACCAGCAG
CGCGTCCTTGTCGGACAGGTAGAGGCGCTTGTCGTCCTCGGGGGCGAACTCGGCGTCGGC
GATGACGTGCCGCATGACGGCGGTGGAGTGCCGGGCCGAGGTGGACTTCTTGAGCTGCTC
CTGGACGACCCGGTACAGGCCGGGGTGCTTCTCGCGGAGCAGGGAGAAGTTGATCTCGTT
GGCGACCTCGTGGCCCAGGGTGATCGCCACGGACACCGCCTTGCGGTGATCGGCGACCAG
CGCGTTGACGCAGGTGAAGCTGGTCAGATAGGCGAGGGCGTGGGGGTTCAGGTGGCGGAT
GAATTTGAGGGCGGCGTGGCGCTTGCCCGGCTTGCCGGTGTCGGCTTCGGCCACGAACGC
CATGATCGCGGCGGCGGTGGCGTCGATGCTCTCCATGACCAGCTTGCGGCCGGGGCCGGT
CTCGGCCTCCTGGCGCTGCTCCCTGATCTTCTCGTAGCGGGCAATGCCCAGGCTGGTGCT
TTCCTTCTCCAGTTCGAGCTGGGCGGCGTGCAGGTCGTTCTCTTGCCAAGTCGTCATCGT
TTGCCCTCGGGGGATGCAAAAGTCAAAACGGGAGGACCGCACCGGGGGCTGCCCGGTACG
GTCCTGAGTGGTTCGGTTGTTGGTCCTGGGTGGACCTATGTGGAACTGTAGTAGTCCTCG
GTGGTGAACAGCAATGAGTAGTTCTGAATGGTTGTCCTAGGAGGAGGTCCGCCGAAGATG
ACCACTTTATTCGGCGTCACCTGGTGTCACCTGTCGCGGCACCCGGCGTCACCTATATGT
CACCCGAAGCGTCACCTGATAGACTGGAACGCTGTAAGTAGTTGAGTGGTCAGCACTAAT
CGGCAGGGGCTTCGGGATTTAGGTTCCAGTGCCGCAAGGCGTGGGGGTTCGAGTCCCCCC
TTTCGCACCAGTGCCGGCCTGTCCCCGCCCTGATCGGGCCATCGGCGCCCCCTTGACCGG
CACGCGCTGGCAGTGCAGGCCGAATTGGGCGAAACTAAAGGGCTGCGGCAAGCAGGCGCG
TCCCAGACGTCGTGTCCTAACAACCGTTTCATCCCAATCATCGAGCCGGGGGCCTGGGCC
ACCGGTGGCAGGAGTCAACATGCAAGCTTCGATCGAATCCACCGGCAACCTGGAACGCCG
CCTGAGCTTCTCGCTGCCGGAAGAGCGTCTGCAGAGCCACATCGCCGGCCGCCTGGGCGA
AATCGCCCGTACCACCCGCATCAAGGGGTTCCGTCCGGGCAAGGTGCCGGCCAAGGTGAT
CGAGCAGCGCTTCGGCGCGCAGGTCCGTGGCGAGGCGCTGGACGGCCTGCTGCGCGAGAC
CTTCGACGCGGCCGTGCGCGAGCACGACCTGCGCGTCGTCGGCAGCCCGCGCATCGACAA
GGGCGACGAGGGTGAGTTCTCCTTCGTGGCCACCGTGGAAGTGGTGCCGGACTTCGGCGA
CATCGACGTCAGCAAGCTGACCGTCGTGCGCCACACCGCCGAGATCACCGACGCCGACAT
CGACCAGATGATCGAGAACCTGCAGAACCAGCGTCGTACCTGGGCCCCGGTCAGCCGTGG
CGCGCAGGACGGTGACCTGGTCGCGGTGGAAACCTGGTCGCAGGCCGGCGAAGAGCGCCT
GCCGGCCGAGGGCACCGAGAAGGGTTCGATCGTGCTCGGCCAGGGCATGATGTTCGACAC
CATCGAAAAGGGCCTGGTCGGCCTGGCCAAGGGCGAAGAGAAGACCCTGGACGTCGAGTT
CCCGGCTGACTGGCGCGTGCCGGTGCTGGCCGGCAAGACCGTGCAGGTCACCGTCAAGGT
TGCCGACGTGTCCGAGCCGGTCGTGCCGGCGGTCGACGAAGCCTTCATCAAGAGCTTCGG
CGTGAAGGGTGGCGACGTCGAGCAGTTCCGCAGCGACATCCGCGCCAACCTGGAGCGTGA
GCTGAAGGGCGCGCTGATGAACCGCCTGCGCCGCGAAGTGGGCGAGCAGCTGATCGCGGC
CTACTCGTCGGTGGAAATGCCGCCGCGCCTGGTCGAGAACGAAGCCCGCGCCATGCTGGC
CCAGCAGGTCGAGCAGCTGCGCCGCAACGGCCAGAACGTCGGCGAGATCCCGGCCGATGC
CCACGAAGGCTTCAAGGACGCCGCCGCCAAGCGCGTGCTGGTCGGCCTGCTGGTCGGTGA
AGTGGCCCGCATCAACGACCTGCGCCTGGAAGCCAAGCGCCTGAACGAAACGATGCGTCT
GATCGCCTCGACCTACGAAGAGCCGGAGCAGGTCATTGAGATGTACCGTAACGACCCCCA
GCTGATGTCTGGCCTGCAGAACCGTGTGATGGAAGAGCAGGTGATCGACTGGATCGCCGA
GCGTGCCCAGCACACCGAAGAGAAGCTGTCGTTCCAGGACGCGATCCGCCAGTAAGCCGG
CGGATCACCGGATGCCCCGCGCCTTTGCCGGCGCGGGGTTGTTGCCCCCCAAGATAGGTA
CCTCACGTAATGGACAACCGAACCAAAGCCCTGAACCTGGTTCCGATGGTGGTCGAGCAG
ACCAGCCGCGGCGAGCGTGCCTACGACATCTATTCGCGCCTGTTGAAGGAGCGCCTGATC
TTCCTCGTGGGCCCGATCGACGATCACATGGCCAACGTGGTGGTGGCGCAGTTGCTGTTC
CTGGAATCGGAGAACCCGGAAAAGGACATCAACATCTACATCAACTCGCCGGGTGGCGTG
GTCACCGCCGGCATGGCGATCTACGACACCATGCAGTACATCAAGCCGAATGTGAGCACC
ACCTGCATCGGCCAGGCCGCCTCGATGGGCGCCCTGCTGCTGGCCGCGGGCGAAGCCGGC
AAGCGCTATGCGCTGCCGAACTCGCGCGTGATGATCCACCAGCCGCTGGGCGGCTACCAG
GGCCAGGCCACCGACATCGACATCCACGCGCGTGAGATCCTGACCCTGCGTTCGCGCCTG
AACGAGATCCTGGCCAAGCACACCGGCCAGTCGCTGGAGACGATCGCCCGCGACACCGAG
CGCGACAACTTCAAAAGCGCCTTCGAGGCGCAGGCCTACGGTCTGGTCGACCAGGTCCTG
GAGCGTCGTCCGGATGAGTCGATCCAGGCCGGTTGACCGGCCTTCACGGGGCCAGGGAGG
CCCCGTTCCTGCAGGGTCGGGCGGGACTGGTGTCCCCTCGGCCCTGTGCTATTCTCGAAT
CGAACCCCCGTTCAGCGGGTGGGGTAACTGGGTAAGCGAAGCATGAGCGAAGACCGCCAA
GGTCGTTCCACGGACACCGGCAAGATCCTCTACTGCTCTTTCTGCGGCAAGAGCCAGCAT
GAAGTGCGCAAGCTGATTGCGGGTCCGAGCGTATTCATCTGCGATGAGTGCGTGGAGCTG
TGCAACGACATCATCCGTGAGGAACTTGAGGAAAAGGCGCAGTCGGCGCGCAGTTCGCTG
CCCAAGCCGCGCGAGATCCTCGAGGTCCTGGACCAGTACGTGATCGGCCAGAACCGCGCC
AAGCGCACCCTGGCCGTGGCCGTGTACAACCACTACAAGCGCATCGAGAGCCGGCAGAAG
AACGACGACGTCGAACTGGCGAAGTCGAACATCCTGCTGGTCGGCCCGACCGGTTCGGGC
AAGACGCTGCTGGCCGAAACCCTGGCCCGCCTGCTCAACGTGCCGTTCACCATGGCCGAC
GCCACCACGCTGACCGAAGCCGGTTACGTGGGCGAGGACGTGGAGAACATCATCCAGAAG
CTGCTGCAGAAGTGCGACTACGACGTCGAGAAGGCACAGCAGGGCATCGTCTACATCGAT
GAAATCGACAAGATCTCGCGCAAGAGCGAGAACCCGTCGATCACCCGCGATGTGTCCGGC
GAAGGCGTGCAGCAGGCCCTGCTGAAGCTGATCGAAGGCACCGTGGCCAGCGTTCCGCCG
CAGGGCGGGCGCAAGCATCCGCAGCAGGAATTCCTGCAGGTGGACACCAAGAACATCCTG
TTCATCTGCGGCGGCGCGTTCGCCGGGCTGGACAAGGTGATCCAGGCCCGTTCCACCGAC
GTCGGCAGCATCGGCTTCGGCGCCAAGGTGAAGAGCAGCGAGCGCAAGCAGGAAGTGGGC
AAGGTGCTGGCCGAAGTCGAGCCGGAAGACCTGATCAAGTTCGGCCTGATTCCGGAGTTC
GTCGGCCGCCTGCCGGTGGTGGCGACCCTGGAGGAGCTGGACGAGCCGGCCCTGATCAAG
ATCCTGACCGAGCCGAAGAACGCCATCACCAAGCAGTTCAAGAAGCTGTTCGAGATGGAG
AACGTCGAGCTGGAGTTCCGTCCGGACGCGTTGTCGGCCATCGCCAGGAAGGCGCTCAAG
CGCAAGACCGGTGCCCGTGGCCTGCGCACCATCGTCGAATCGGTCCTGCTGGACACCATG
TACGACCTGCCGTCGCAGGAAAACGTCAGCAAGGTGGTGGTGGACGAATCGGTGATCGAG
CACAAGTCCGAGCCGTACCTGATCTACCAGACCCCGGCGGTCCCTGAACAGAAGGCCGCA
GGCGCCGAGTGATCCTTCCAGGTTGTTGATTGGAAAGGATTTTCAAGGAATGCCTTGCAT
CTGAAAGCCGATGGCCCCATAACGGGGCCATCGGCTTTTTTTGTCTCCGGAAGATGCCCT
CCCGGAGGCGGTTTTCCCCCTTCCCTGGAGCCCCCATGGCCCGTTCCCCAAGTGAAACCC
TCGACCTGCCGGTCCTGCCGCTGCGCGACGTAGTGGTGTTCCCGCACATGGTCATTCCGC
TGTTCGTCGGCCGTGACAAGTCCATGCACGCGCTCGAACAGGCAATGGAGGCGGACAAGC
GCATCCTGCTGCTGGCGCAGAAGTCGGCCGAAACCGACGACCCGCATGCGGCCGACCTCT
ACCAGGTCGGTACGCTGGCGCAGGTGCTGCAGCTGCTGAAGCTGCCCGACGGCACCATCA
AGGTGCTGGTCGAAGGCCTGTCGCGCGTGCAGGTCACCCACGTTGACGAGCGCAACGGCT
CGCTGCACGGCCAGGCCGTGGAGATCGACGCCAGCGACGAGCGCGAAGCGCGCGAGGTCG
AGGCGATCGCCCGCTCGCTGATGTCGCTGTTCGAGCAGTACGTGAAGACCAACCGCAAGC
TGCCGCCGGAACTGCTGCAGACGCTGTCGGGCATCGATGAGCCGGCGCGCCTGGCCGACA
CCATCGCCGCGCACATCAGCGTGCGCCTGGCCGACAAGCAGCGCCTGCTGGAAACGCTGG
CCGTCGGTGACCGCCTGGAGATGCTGGTCGGCCTGGTCGACGGCGAGATCGACGTGCAGC
AGATGGAGAAGCGCATCCGCGGCCGCGTGAAGTCGCAGATGGAGAAGAGCCAGCGCGAGT
ACTACCTCAACGAACAGATGAAGGCCATCCAGAAGGAACTGGGTGACCTGGACGATGCGC
CTGGCGAGCTGGAAGAGCTGGCGCGCAAGATCGCCGAGGCCGGCATGCCGAAGGCCGTTG
AAGCCAAGGCGCGCAACGAGCTGAACAAGCTCAAGCAGATGTCGCCGATGTCGGCCGAAG
CGGCGGTCGTGCGCAATTACCTGGAGTGGTTGCTGGGCGTGCCGTGGAAGAAGCGCAGCA
AGGTTCGCAAGGACCTGAAGGTGGCGCAGGACACCCTCGATGCCGATCACTACGGGCTGG
AGAAGGTCAAGGAACGCATCCTTGAATACCTGGCGGTGCAGTCGCGCGTGAAGCAGATGA
AGGGCCCGATCCTGTGCCTGGTCGGGCCGCCGGGCGTGGGCAAGACCTCGCTGGGACAGT
CCATCGCCAAGGCCACCAACCGCAAGTTCGTGCGCATGTCGCTGGGCGGCGTGCGTGACG
AGGCCGAGATCCGTGGCCACCGTCGCACCTACGTCGGTTCGATGCCGGGCCGCATCGTGC
AGAACCTCAACAAGGTCGGCAGCAAGAACCCGTTGTTCGTGCTCGACGAGATCGACAAGA
TGTCGATGGACTTCCGCGGCGATCCGTCCTCGGCGTTGCTGGAAGTGCTCGACCCTGAGC
AGAACAACGCGTTCAACGACCACTACCTGGAAGTGGACCTGGACCTGTCTGAAGTGATGT
TCGTGGCCACCTCGAACTCGCTCAACATTCCCGGCCCGCTGCTGGACCGCATGGAAGTGA
TCCGCATCCCCGGCTACACCGAGGATGAGAAGCTCAACATCGCCACCCGTTACCTGGTGC
CCAAGCAGGTCAAGGCCAACGGCCTGCAGCCGGAAGAGCTGGAGATCGGCAGTGACGCCA
TCCAGGACATCGTGCGCTACTACACGCGCGAGTCGGGCGTGCGCAACCTGGAACGCGAGA
TCGCCAAGATCTGCCGCAAGGTGGTGAAGGAGATCGCGCTGGCCGGCCCGCAGCCGGTGA
AGGCGAAGAAGGGCGCGAAGAAGAAGGCGCTGGTGAGCGTGTCCAGCAAGAACCTGGACA
AGTACCTGGGCGTGCGTCGCTTCGACTTCGGCCGTGCCGAGGAAGAGAACGAGATCGGCC
TGGTCACCGGCCTGGCCTGGACCGAGGTGGGTGGCGATCTGCTGCAGATCGAATCGACGC
TGGTGCCGGGCAAGGGCCAGCTGATCCTGACCGGCCAGCTCGGCAACGTGATGAAGGAAT
CGGCTTCAGCGGCGCTGTCGGTGGTGCGTTCGCGCGCCGTCGGCTTCGGCATCGACAGCG
ACTTCCTGCAGAAGCACGACGTGCACCTGCATGTGCCCGATGGCGCTACGCCGAAGGACG
GCCCGAGTGCCGGCGCGGCGATGGTCACCTCGCTGGTATCGATGCTGACCAAGGTGCCGG
TGCGTGCCGACGTGGCGATGACCGGCGAGATCACCCTGCGTGGTCGCGTCACGGCCATCG
GTGGACTGAAGGAGAAGCTGCTGGCCGCACTGCGTGGCGGAATCCGCACGGTCATCATTC
CCGAGGAGAACCGCAAGGACCTGGCCGACATCCCGGCCAACGTCACCCGCGATCTGGAGA
TCGTGCCGGTGAAGTACATCGAAGAGGTCCTGGACCTGGCGCTGGAGCGTCCGTTGGCAC
CGAAGAAGGCGCGCAAGAGTGCGCAACGTGTCACGGTGCGCAGCAAGGCCAAACCGAGTG
GAAACGCGCGCGTCAAGCATTGACGCGCGCTGTCCAATGGCCCGAAACCCGCGTCGTTGC
TGGCTTTCCAGCTTGCGTGGGGGTAGGGCCACTGGTATAAAAGCAGCACTCGCGAATGAG
TGATCGCAGTCTGGCGATCGCTGAATTCGGCGAACCGTTTCCACATGGCGGCCGCATGCA
GAGCGCGTGCGGTTGCTTCCCTGTCGAATAAGCGGAACCCACCGCCAAAGGAGTTGTAGA
GAATGAACAAGACCGAATTGATCGATGCCGTTGCTGAAGCTGCAGACCTGACCAAGGCCG
AGTCCAGCCGCGCTGTCGATGCCGTCGTTGCTGCCGTCACCAAGGCGCTGAAGGACGGCG
ATGCGGTCACCCTGGTTGGCTTCGGTACCTTCCAGGTCCGCGACCGTGCTGCCCGCACCG
GCCGCAACCCGAAGACCGGCGACACCATCAAGATCGCTGCTTCGAAGAATCCGTCGTTCA
AGGCTGGTAAGGCCCTGAAGGATGCTGTAAACTAAGCGGCTCGCTGGGGTGCTTAGCTCA
GCGGTAGAGCGTCTCCTTTACACGGAGAGGGTCGGGGGTTCGAAACCCTCAGCACCCACC
ACAGCACCGCGGTAAAAGTTTGAGTGTGGAGCGGTAGTTCAGCTGGTTAGAATGCTGGCC
TGTCACGCCGGAGGTCGCGGGTTCGAGTCCCGTCCGCTCCGCCATTCAACGAGGCCTCCG
GCCAAAAGCTGGAGGCTTTGTTTTCTCCCGGTCCAGGCCGGCTGAAAGCAAAAAAGGTAA
CAACGCGGAGCGGTAGTTCAGCTGGTTAGAATGCTGGCCTGTCACGCCGGAGGTCGCGGG
TTCGAGTCCCGTCCGCTCCGCCACTACATCGAGGCCCCCGGCCTGAAGCTGGGGGCCTTG
TCTTCTCACCGACAGGTTCGGAAGGAAGGCGAAAAGGTTTTTGCAAGAACGGAGCGGTAG
TTCAGCTGGTTAGAATGCTGGCCTGTCACGCCGGAGGTCGCGGGTTCGAGTCCCGTCCGC
TCCGCCATTGCAGAATTCTTAAGTCCCTGTGAAAAAACTTTGAAAAAAGTGTTCATCGGG
CTGGGTTTCCAGACAGTCTTCGGATATACTGGGCGCCTGCAAAGTTCAAGCGCGGAGCGG
TAGTTCAGCTGGTTAGAATGCTGGCCTGTCACGCCGGAGGTCGCGGGTTCGAGTCCCGTC
CGCTCCGCCAACTTCAAAAGCCCTCGGCGCAAGCCGGGGGCTTTTTCTTTGCGCCATGGT
GGAAATGGCCGACACACGGATGGCGCATGCCTGCCGATGTGGGCGCAGGCCGCGCTGGCG
CTGCTTTTGGTCCCTGCGGCGAAGCGGGTTACACTGCCGGGCTCGCCAATAAGGCCTTGT
GATTCCTCACCATGCTGCAGAAACTCCGCGACAAGACCTCAGGCTGGATCGTCACTGTGA
TCCTGGGGCTGCTGATGATTCCGTTCCTGTTCGTGATCGACAACAGCTACCTCGGTGGCG
TTGGCGCACAGAACGTGGCCAAGGTTTCCGCGCCGCCGACCTGGTGGCGTTCGGCGCCGT
CGTGGTGGCCGGTGCGCATGCTGTGGCAGCACCACGAGATCAGCTCGCAGGATTTCCGCA
CGCGTTTCGAGCAGGAGCGCATGCGTGAGCGCCAGCAGCAGGGCGACAACTTCGACCCGC
GCGCGTTCGAGAGCACCGAGAACAAGATGGCCGTGCTCGATCAGCTGATCGACGAGCAGG
TCGTGCGCCTGGTCGGTGAGCAGGCAGGCGTGGTGATCGGCGACGGCGCGGTGCGCGAGT
ACATCGCGACCATGCCCGCATTCCTCGATTCGAACGGCAAGTTCAACGAGAACAACTATC
GCCTGGCCCTGGCCGGCGGCAACCCGCCGCGTACGCCGACCCAGTTCCAGGAGCTGGTGC
GCGAGAGCCTGCAGCAGTCGGTGATTCCGTCGGGCCTGCAGAGCTCCGGCTTCGTCACCC
AGGCAGAGACCGAGCGCCTGTTGAAGCTGCTGGGCGAAACCCGCGACGTCGAGCTGGCCG
CGTTGCCGCCCGTACCGGCCGATACCGCGCCGGTGACCGATGAGCAGATCAAGCAGTGGT
ACGACAGCCACGGCAAGGATTTCCGCCAGGCCGAGAGCGTGTCGCTGGAGTACGTCGAGA
TCAACGGCGCGAACCTGCCGGCACCGGCGGCGGCCGATGAAGCCACCCTGCGCAAGCGCT
ATGAAGACGAGAAGGCGAAGTTCACCTCGCCGGAGCAGCGCCAGGCCTCGCACATCCTGA
TCACCGGTGACGGTGCAGAAGCCAAGGCGAACAGGATCGCTGCCGAAGCCAAGGCCGCTG
GTGCCGATTTCGGCGCGCTGGCCAAGGCCAATTCGGAAGATCCGGGCTCCAAGGACCAGG
GCGGTGACCTGGGTTGGGTCGAGCGCGGTGCGATGGTGAAGCCGTTCGAGGACGCGCTGT
TTGCGGCCAAGGCCGGTGACGTGATCGGCCCGGTGAAGACCGAGTTCGGTTACCACATCA
TCAAGGTGGCCGCTGTGCGCGGTGGCCAGGGCAAGTCGTTCGAGGAAGTGCGTGACACGC
TGGCCGCCGAACAGCTGAAGGCCGACGGTGAGCGCGGCTTCAACGAGCTGGCCGGTCGCC
TGGTCGATGCCATCAACAAGAGCCCGAGCGATCTGGCCGCTGCCGCCAAGGAAGTGAACC
TGCCGCTGCAGACGCTGGGCCCGATCACCCGCGCGACCGCCAGTGGCATCGCGGCTGACC
CGGCCGTGCTGCGTGCGGCGTTCTCCGACGTGCTGGTGCAGGACGGTACCGCCAGTGACC
CGATCGCCCTGGGGGGCGCGACCAACCACAGCGTGGTCATCCGCGTGGCTGCGCACACCC
CGGAACAGGCCCTGCCGCTGGACAAGGCTCGTGACCAGGTGATCGCCGCGATCCGCGCTG
ACCGCCAGCGCCAGGCCAGCGACAAGGCGGCCGATGCGATCCTGGCCAAGCTGAAGGCGG
GTGCCACCCTGCAGTCGCTGGCCGCCAGCGAGAAGCTGCAGCTGAGCCCGATGCCGGGCC
TGCCGCGCAGCCAGCCGGTGCCGACCCCGGAAATCAACCGCGCGATCTTCAGTGCGCCGG
TGCCGGCCGAAGGCAAGCCGAGCTATGGCAAGGTCGACGTCAATGGCCACGCGCTGCTGT
TCGCGGTGAACAAGGTCAATCCGGGCGACATCAAGGAAGTGACTGCAGAGCAGCAGAAGC
AGCTGAAGGAACAGCTGAGCCAGATCGATGGCATGGCCGCGGCCAAGGCCTACATCGAGG
CGATGCGCAAGAAGTTCGTGATCCAGACCACCGAGGCGAACCTGTAAGCCTTGCGGCTGC
ATCCATGAGAAAGGCCCGGCACTGCCGGGCCTTTTTTTTGTGCGGGCGCTGCTGGAAATC
GAATTGTAGAGCCGAGCCCGTGCTCGGCTGGTCATGAACCCCGACAAGTCGCAGGCAAGA
AAAAAGCCGAGCATGGGCTCGGCTCTACAGGAGGGCCCTGGCCTACGCGTCAGTCTTCGA
CGCGCAGCACGGCGCCCGGCTTCAGCACGCTGCTGCCGCTCAGGCCGTTCAGCGACAACA
GGGCCTTGACCGGCATGCCGTAGCGGCGGGCGATGGTCCAGGCCGACTCGCCATCACGCA
CGGTGTGGCGGCGGCTGCGCGGACGATCAGCGATCGCGGCGACGGTCTTGGCCACCTGCG
GCGTCGGTGCTGCGGTGGCGACCGGCGCAGCGCTGGCGACCAGGGCGGATGCGGTGTCCG
CCACCGTCGCATTGGCAGCCGAGACAGGAGCCAGCACGCGGGTGGTACCCGACGAGGCGC
GGCCACCGCCCGCAAGGGCGGGGTTGAGGCGGGCGATCCTGGCCGGGTCCAGGGCGCGCT
GTGCGGCCCACTGCTGGACGCTGGTGCCGGCGGGCAGGGTGTGGTCCTTCAGCACCGGCA
CGGTGCGGTCCAGCGAGGCCATCACGCCCGGCTGGTCTTCCACGTCTTCCAGCACGCAGG
CCAGGGCATGCAGCTTCTCGACGTAGGCATGGGTGACCGGCGACAGGCCGGGCAGCGCCG
ACGGCTTGGCGTTCTGCGCGTTCATGCCCGCCTTGCGCATGGACTGCAACACGCGGTACT
CACCGGCGTTGTAGGCCATGGTGGCCAGGCGCCAGTCGCCGCCGAACATGCCGTGCAGGG
TCTTCAGGTAGCGCACTGCGGCCTGGGTGGAATCGACCGCCGACAGGCGGCCGTCGTAGC
CGTTGGCCATGGGCACGCGGTGGTTGCGCGCGGTGGTGGCGATGAACTGCCACAGGCCGG
TCGGGCCGCTGCCATTGCGGGCATTGGGTCGGTAGCCGCTTTCCACGAACGGGATCAGTG
CGAATTCGGTAGGCAGGTTGGCCTTGCGCAGCTCTTCAACCACGTAGCCGAACAGCACCA
GCGCATCGTCATCCTGGTTGGCCAGGCGCGACGGGGCGTGGGCGAACTGCTTCTGCCAGC
GCGGGCTGGTGGCCTCGGCATTGCAGGTGGGCTCGGCCAGGCCGTCGCGGAAGCTGGAGA
AGATCTCCTGGCCATTGCGGACCGACGCGGCCGGCAACGCGGCCGGATCCAGCGGCAGGG
CCGCCGCGGCGGCCAGGTTCTGGCCGATGCCCGCGCCCAGCGACTGGGCACCGGCGGTTC
CGGCCAGCCCCAGGACCAGGCCCAGGGCCAGCGGCAGACTTCGGCGCATCATGCGCGGAA
GCCGTCTTTCCAGTGCCGGAGACCGGCCATGACGTCGACGTCGTCAACGACGTCGCGGCC
CAGGTGCGCCGACACTGCCGCGCGGATCGGCGCCGTGTGCACGCGCAGGAACGGATTGCA
GTCGAATTCGTTGGCCAGGGTTACCGGCAGGGTGGAACGGTCATCGCGGCGCATGGCCAA
AGCCTCCTCTTGGCGCTGCCACAGGGCAGCGTTGGCGGGGTCGACATGCCGCGCGAAGAC
GGCATTTGACACGGTGTACTCGTGGGCGCAACAAAGCAGCAGTTGCGCGGGCAAGGTACC
CAGCTTGCGCATCGATGCCAGCAGCTGGGACGGCGTACCTTCGAACAGGCGTCCACAGCC
CAGGCTGAACAACGAATCTCCGCTGAAAAGATGTTCAGCAGTGTGAAACGCGATGTGGCT
GCGGGTATGCCCGGGCACGGATAGTACGTGGAACGTCCGGCCCAGTGCCTGAACGCGTTC
ACCTTCGCCGACCCGCTCGGTCGCTGCAGGGATGCGCTCCTCGACGGGCGCGATGACCCG
TACACCGGGAAAACGTGCCTGCAACGCGGGCACGCCACCGATGTGGTCATCGTGGTGATG
GGTGAGCAGGATCGTGTCCACGCGCAGGCCCTGATCGGCCAGCGCAAGCACCGGCGCGGC
ATCGCCGGGATCGACGACCACGGCGGCGCCAGCGTCGTCGATCAACGTCCAGATGTAGTT
GTCCGCAAATGCGGGCAGGGCAGTCAGTCGCATAGAATTGGACCATGCCCGCGCTGCAGA
GCACCCGTCAAGCGAGCCAGGCCCCGTGGTTCGACACTGAACCGGCGGGCTCCTTGCGCG
TGCTGGAGCGGCAGTTGCTGCTGCCGCAGCTGTCTGTCCTGCCGACGCAGCCCTGGCTGT
GGATCGCACCGAGTGCGGCCTGGCTGGAGGATGCGCAGCTGGGCGGGCGCGGGCTGCGGC
TGTTCCGGCAGGGCCAGGGCTATGCCGGCGACACCCGCTGTGCGCTGCCGCTGCCGCTGG
CCAGCGAGAGCGTCAACGCGGTCGTGCTGCAGCATGTGACCGCGGGCGATGCGGAGCGAC
TGCTGGACGAGTGCGAGCGCGTGCTGATGCCGGGCGGCCACCTGTGGCTGAGCAGCCTCA
ACCCGTTCAGCCCTTACCGCACGCATTGGCGCCAGCACGGACTGGTGGTGCGCACGCCAC
AGCGGATCCGCCTGCTGCTCGGCCGCCACGGGCTGGAGTGCGACGATATGCGTTACCTCG
GCCCGCTCTGGCGCGGTGCAGGCAGTCGCCGCACGGGCGGTTGGGCGCCGCTGCGCGCGG
CCTGCCTGTTCCATGCTGAAAAGCGCACGCTGGCCCTGCCCGGGCCGAAACCGTTGCCGG
TGCGTTGGCTCGGCACCGTTGCCACCTGATCTGGAGTTGTATTGAAAACCATCGAAATCC
ACACCGACGGTTCCTGCATTGGCAATCCCGGCCCCGGCGGCTGGGCTGCGCTGCTGCGCT
ACAAGGGCCACGAGCGTGAACTGAGCGGCGGCGAAGCGCACACCACCAACAACCGGATGG
AGCTGATGGCGGCCATTTCCGGGTTGGAGACGCTCACCGAGCCCTGCAACATCGTGCTCT
ATACCGATTCGCAGTACGTGCGGCAGGGCCTGACGCAGTGGCTGCCCGGCTGGATCCGCA
AGAACTGGAAGACCGCCGGCGGCGACCCGGTGAAGAACCGCGAGCTGTGGGAGCGCCTGC
ATGCCGCGACGCTGCGGCATCAGATCGACTGGCGCTGGGTAAAGGGCCACTCCGGTGACC
CGGACAACGAGCGGGTGGATACGCTGGCGCGCAACGCGGCCATCCAGATCCGCGACGCCA
GCCCGGTAAACTGAGGCCATGCGTCAGATCATCCTCGATACCGAAACCACCGGCCTGGAA
TGGAAGAAGGGCAACCGCATCGTCGAAATCGGCTGCGTGGAGCTGTTCAAGCGCCGCCCG
ACCGGCAACAACTACCACCAGTACATCAAGCCGGACTGCGAGTTCGAACAGGGCGCGCAG
GAAGTCACCGGCCTGACCCTGGAGTTCCTGGCTGACAAGCCGGACTTCGCGCAGATCGCC
GACGAGTTCCTGGCCTTCATCGATGGCGCCGAGCTGATCATCCACAACGCGGCGTTCGAC
CTGGGCTTCCTCGACAACGAGCTGTCGCTGCTGGGCCCGCAGTACGGGAAGATCACCGAT
CGCTGCACGGTGATCGATACCCTGGTGATGGCGCGCGAGCGCTTCCCGGGCCAGCGCAAT
TCGCTGGATGCGCTGTGCAAGCGACTGGGCGTTGACAACTCGCACCGTGCGCTGCACGGC
GGCCTGCTCGATGCGCAGATCCTGGGTGACGTGTACATCGCGCTGACCTCGGGGCAGGAA
GAGATCGGATTCGGCCTGGGGGATGACGATGGCGGTGGCGCCGGTGCGGCGCTGCAGGCC
TTCGATACCAGCAAGCTGCTGCCGCGCCCGCGCGTAATGGCCACGCCGTCGGAGCTGGAA
GCGCATGCCGCGCGGCTGGAGCGGCTGCGCAAGAAGGCCGGCCACGCACTGTGGGATGGG
CCGAAGGTGGAAGAGGCCGCCAGCGCGTAATGCCTGGAAGAGGTAGTGCCGGCCGCTGGC
CGGCATTTGCGTGAACACGTTTCCCGGTGAGCCGGCCAGCGGCCGGCACTACCGCCTCCA
CGCATGGCGTGGATCTACGGGTTAATGGCAGCGCACCAGGATCACGCTGATGTTGTCGCG
GCCACCGCCGTCGAGCGCGGCGGCGACCAGCGTGTCCACGCATTCCTGTGCGCTTGCATC
CTCGAAGGCGAGGGTGCGGGCGATGCCGCGGTCGTCCACTTCCTCGGTCAGGCCGTCACT
GCACAGCAGCAGCTGCATGCCGGGGCGCAGCTCGCCGCTGGTGGTGGCCACGTTCAGATG
TGCCGGATCGGTGACGCCCAGCGCCTGGGTGACCACGTTGCGATGTGGATGCGCGCGTGC
CTGTTCGGCCGTCAGGTTGCCCTGCGCGACCAGTTCCTGCACCACGCTGTGATCCTGGCT
GAGCTGTGCCAGCTGGCCGTCACGCCAGAGGTAGGCACGGCTGTCGCCGACCCATGCCAC
TTCATAGCGATTGCCCTGCACGCGTGCGGCGACCACGGTGGTACCCATCGGCAGGGTGTC
GTTGCGCCGCCGCGAGGCGCGGATGATCTCTTCGTCGGCGGTGCGGATGGCCTGGGCCAG
CGGCGCGCCACGGCGGATCTCGCGCACGATGGTTTCGCGCGCCAGCGCGCTGGCCACCTC
GCCGCAGGCGTGGCCGCCCATGCCATCGGCCACCAGCCACAGGGCCAGCTCGCTGTCACC
GTAGTAGGTGTCTTCGTTGAGCTCGCGGCGCAGGCCGGGGTGGGTGAGGTGTCCGAATTC
GATCATGGTGTGCAGGGGCGGGGTATTGCTGGGGAGACAGGCATCATCGGGGGGCTGCGG
GCATCCGGCAAGGCATGCATCCGGGAAATTTTCACTTCATTGACCGGAATGACTTGTCGT
CGGCCTGACTTCCTCGTATGATGCGCGTCCCCGGTCCGCCGGGGACCACCCGGAGAGGTG
GCAGAGTGGTTGAATGTACCTGACTCGAAATCAGGCAGGCGTTTATAGCGCCTCGGGGGT
TCGAATCCCCCCCTCTCCGCCAGATAAAGAAAAAGGGCTGCCGAAAGGCAGCCCTTTTTC
TTTATCTGGCGCGGGACGCGACGCGCTCTGCGCGTCGCCCCACACGTTGCTGCGCAACGC
GTGGGCCCCTCCCTTTGCCGGCCTCTCCCCGCCCCTGTCGGGGCAGCCCCTCAACAGAGG
CGCTTGGTCCTCCAGATGCATCACTGAGATCCGCGCGGCGCGTGGACGCTGTTCCTGCTG
GCAGGCTCATCCACGCATGGCGTGGATCTACCGGGGATATCCGTGCGGACGCTGCGGGTT
ACCATGTACGCATCACCTGCTGGAGCTTTTCCCCATGACCGCTGAAATCCTCGTTCCCGT
TTCTTTCGGCGAGCTGCTGGACAAGATTTCGATCCTGCAGATCAAGTCCGAGCGCATCAG
CGACGAGGGCAAGCTGGCCAACGTGCGCAGGGAGCTGTCGGCGCTGGAGCAGACCTGGAT
GGCACACCCGGCGGCCGTGAAGGACATCGCCAGGCTGCGTGCCGAGCTGAAGGTGGTCAA
CGAGCAGCTGTGGGAGATCGAGGACGACATCCGGCTGAAGGAGAAGGCGCAGGCGTTCGA
CCAGGGCTTCATCGACCTGGCGCGCAGCGTGTACCTGCGCAATGACGAACGCGCGCGCAT
CAAGAAGGCGATCAACCTGGCGCTGGGCTCGGCGTACGTGGAGGAGAAGTCCTATCAGGA
TTACGCGCAGCGCGTGTAATCCCGGGCGGCCTGCCGCTCACTCCAGGTGGTCGGCGACGT
AGCGTTCGAAGGCAGCGATACCGTCTTCCACGGTGATCAGTTCCATCACATCGTCGAACT
CGATCTTGGTGCCCCACTTCAGATCGGTGGCCTGCTTGGCGAGGTACTTGCGTGCCGCAT
CGTCGTAGCGGTCCACGCAATAGCGACGATCCGAGTACGGGCCGCTGCGGTTCGGATTGC
TGGCCGCATGCAGGCCCAGCACCTTGGCGCCCATCGCGTTGGCGATGTGCATCGGGCCGG
AATCGGGCGTCATCACCAGGTTGGCGCGGGCCAGCAGGGCGGGCAGCTGCTTCAGCGTGT
CCTTGCCTACCAGGTCCAGCGCCGGCGTGTGCAGCTGTGCCTGGATGGCGTCGGCCATGC
TGCGCTCAAGTTCGCTGCGGCCGCCGCACAGCACCACCTGCCAGCCGCGCGTGACCGCGT
GGTTGGCCACGGCGGCGTAGCGGTCGGCGTACCAGTTGCGGCGCACGTGGCTGGAGCACG
GCGAGATCATCAGCACCGGGCGACCATCGTCGTGCCACTGCGCGGCGGCCCACTCATATG
CCGACTGCGGCACGGCCAGGTCCCAGCTGACCTCGGTCTGGCGCAGGCCCAGCGGTTCGC
AGAAGCTGCCGATGGCATCGAGCACATGGATGCCCGGACGGTCGGGAATGCGTTCGTTGA
TGAAAAGCCCATGCAGGTCCTTCGAGCGGCTGCGGTCGTAGCCGATGCGGCGCTCGGCCG
GAATGAAGGCCGACAGCAGGTTGGCGCGGAACGCGACCTGCATCTGCAGCAGCGCTTCGA
AGCGCCCCGGCGGCAGCTGCCTGCGCAGTTCCTTGACCCCGGCCATGCCGCTCTTCTTGT
CGTAGGCATGGAAGGTGACGCCGGGCAGGCCGTCGAGCAGCTTGTGGCCGACCTTGTCGA
TGATCCAGTGGATCGGCGTGTCCGGGCGCGCGGCCTGCAGGGTACGCACCAGGGGCACCA
CGTGGGTGACATCGCCAAGTGCGGACAGGCGCAGGAGGCACAAGGAGGAGGACGCTGATG
CCATGTGTTGTTAGACTCAATGAAATGGTCGCATTCGACGCCAATGAAGCGCTGACGCCA
TGCCGCGAGGGTCGCGGCATCGGGGCCATTCTGTTCGACCGCGAGCGGCTGCGGCAAGCC
GAGATCGGCCTGTTCTCGCCCCAGCACTGGGGCAGCAGGGCCCGGCCGGTGGGCGAGGGC
GGCCGCGGCAGCGCCTGGTTCGTCGATGCGCCGTTCGGTGCCAGCGTGCTGCGCCACTAC
CTGCGCGGCGGCATGGCGGCCCGTATAAGCCATGACCAGTACCTCTGGCGCGGCTCGGAC
CGGACCCGCAGCTTCGCCGAATTCCGCCTGATGCGCGCCCTGCGCGAGAAAAAGCTGCCG
GTGCCACGGCCGATCGCCGCGTTCTACATGCGCGAGGGCCTGCGCTACCGGGCGGCGATC
CTGATGGAGCGGATCGAGGGCGTGCGCTCGCTGGCCGACCGCGCACTGGTGGCCGGCCGG
GGGGCTCCCTGGGAGGAGACCGGGCGCCTGATTGCCCGTTTCCATCGTGCCGGCCTGGAC
CATGCCGATCTCAACGCGCACAACATCCTGTTCGATGGCAGCGGTCATGGCTGGCTGATC
GATTTCGACCGCGGCGTGATCCGCATCCCGGCGACCGCCTGGCGCGAGCGCAACCTCAAG
CGCCTGCTGCGCTCGCTGATCAAGCTGCGCGGCGAGCGCAGCGTGGAAGACGTGCAGAAG
GACTACGCGCGGCTGCGCCGTGCCTATGACATGGCCTGGAACCGGGGCACCTGATGGACT
GGGCGTTGCGTTTCCTCGGCGTCGGCAATGCGTCGGCGGTCGAGCTGGGGTCGCCGATGT
CGGTGATCGAGCGCGATGGGCGCCCATGGCTGACCATCGATTGTGGTGGCGAAGGCCTGA
CCGCGTTCAAGGCGCACTACGGGCAGATGCCGCAGGCGCTGTTCGTCACCCATGTGCACC
TGGACCACGTGGCCGGCTTCGAGCGCCTGTTCGTGGATACCTTCTTCAATGCGCACCGGC
GCGGCAAGGTGCGCCTGTACGTGCCCGCCACGGTGGTGCCGCTGCTGCACAAGCGCATCG
GGGATTACCCGAACGTGCTGGCCGAGGGCGGTGCGAACTTCTGGGATGCCTTCCAGCTGA
TCGTGGTGGGCGAGGCGTTCTGGCACGAGGGCGTGCGCCTGGAAGTGTTTCCGGTGCGCC
ACCACTGGCCGGAGACGGCCTATGGCCTGCGCCTGCAGGGCGCGCTGACCTGGAGCGGCG
ATACCCGGCCGATTCCGGAGATGCTGGCACGCTTCGCCAGTGACAACGAACTGATCGCTC
ACGATTGCGGCCTGCACGGCAATCCCTCGCATACCGGCGTGGACGATCTGGAGCGTGAGT
ACAGCGCCGAACTGCAGGCGCGGATGATGCTGTACCACTACGCCAGCGCGGCCGATGGTC
TGGCGCTGGCTGCGCGTGGGCACCGCGTGGCGCAGCCGGGGCAGTGCGTGCCGCTGGCGA
GCCCGACCGCCCCGCACGTGCTGGCCCAGGACCCGCCGTGAGGGGTACCGGCCAGCCCGC
AGATGCGGCGTTGGCTGCCGGGCTGGAGGCGCTGGAGCGCGCACTGCATGCGCCGCAGGT
GCGTGCCGACCGCGAGCAACTGGCCGCATTGCTTGATGAGGATTTCAGCGAGATCGGCAG
CTCCGGCTAGTGCTACGACCGTGCGGCCGCGCTGGTGGAGATTCCGCTGGAGCGTGCCCA
GGTGCAGATCGAATCGGAGCAGTACGCCGTCTGGCTGCTGTCGCAGGACCTGGCCCAGGT
GCGCTACCGCAGCCGCCATCACCTTGATGGGCAGCTGCAGCACTGGGTGCTGCGCAGTTC
GCTGTGGCGCCGGCACGGGGACAGATGGCGCATGGTGTTCCACCAGGGCACGCCCGAGGC
AGGGTAGCGCGGCGCCATGCCGGGCCAAGAATGCGAAGCCGGGGTCAGATCCCTCTGCCA
TGCAAAGGGATCTGAGCCCAGTGCGGAAAAGGCGGTGGCCCCGCCGGCTGACCTCGGCGC
CCGCGTCGATCGATACCGTTGCTGCCTTCCGGCCCTGGCGGGGTTTTCGACCTAGCGTCG
CGAGGGGCCGACGGGGCCACCATAGAGACGTTGGCCGCCCGGTGGGCGGCCAGTTCACGG
ATCAGGGGAAACAGCGCGCGGCGCGCCGGAGACCACAGCCGGACTGCACATCGGGCTGGC
CGATGGCAGACGCGCATTCTAGCGCAGACGGGCCCATCGACGCCAGCTTCATGCACTGAA
TCGGCTGTAACCCGCTTCCGGCGGCAGCGGCCGGTACCCACCCCCGTTGCTAGAATGCCG
GCCAGGAGGAACGACCTCCCCCACATCGGGAACCAATGACCAGGACGGCCTGGCCCTACC
AAGAGGAGGGCCGTCATGGCCTGGATCTATCTGTTGTTTGCCGGCCTGCTGGAAATTGTC
TGGGCCGTGTCCATGAAGCAGTCCGAAGGCTTCACCCGGCTCACCCCCACCGTGGTCACC
ATCATCGGCATGATCGCCAGCTTCTGGTTGCTGGCGGTGGCCATGCGCAGCCTGCCGCTG
GGAACCGCCTATACGATCTGGACCGGCATCGGCGCGGTCGGGGCGTTCGTGGTTGGCATT
GTGTTCCTGGGCGAGCAGGTCAGCCCGATGCGGATCGGTGCGGCGGTGTTGATCGTTTCC
GGCCTGGTGCTGATGAAACTCTCCAGCAGCTGAATTTATTTACTCATGGCGGGGAATGGA
TTCTCCGCCACATGCAGCAATATGCATTTTCGGCAAAACCATTTTGTCCGCCCCTGTTAT
TTGACGCACGTCATGAAAATAGCGCGCGTGATTCACATGCCGCTGGCACCGTCGGTCGCA
CAGTGCCGCCATTCGTCGGGCGAAATCGGGGAGTTTTCGCCTTGACGGACGCGCTGGCGC
ACCTGTCCCCGGGTGCGATCGCGTGAAGATGTGAAGATTTTCAGGAGTTAATGCCTTCAG
GCCTTGTTCCCGTTCGGGGAGCCGGGGTGGGCCGCATTGTCTCCAAAAAACCTGCCAGCT
GTGCCATCCGGTCTTTTCATGGAGATTTACCGATGAACCGCATTTACCGTCTGGTTTTCA
ATCGTGCCCTTGGGGTAATGCAGGTTGCTTCGGAGGTCGCCCAGAACCCCGGCGGAAGCG
CGGTCAGCGCAGGGCGGGTGCCGCGATTGCGGGCGCACCAGCTGGCGGCGGCTTTGGCCG
CCACACTGGCCAGCGGATCGGCATTCGCAGCGTGCACGGGCACCACAACCGTAAACTGCG
ACAGCACCACCAGCATCAACAACTACTCCAACGCGACCAACGGCCTCACGCTGAACATCG
ACGCGGGTGCATTGCTGCGTACGCCGCCGGTCGTAGGCGGCGGCAACGCAGCAACGCTGA
CCGGCGACAACGTGACGGTCAACAACAATGGCACGATCGATCCGAGCTCGATCATCCTCG
CCTCGCCCGGCCTGGTCATCGGCAATGGTTCTGCCAACAACAGCGCGATCGTCGTCAACA
ACAACGCCAGCGGACAGATCAAGGGTGTCGTCAACATCGCAACGCTGCTGGGCTTCGGTG
GACAGGCGCTGGTGGCACAGAATGTCAACGGCACCACCACCATCAACAACGCCGGCCTGA
TCAGCACGTCGCTGATCGGTGCAGGCAGCGTGTCCGACGCGACCACGGTGGTGACCTATG
GTGGTGCAGCCGCCAATGTGGCCAACACAGGCACCATCGACGGACGCGTCGGCCTGGGTG
CTTCTGGCGGTAACACGTTCCTCAATGCGGGGGCGGTCAGTGGCAGCGTTCACCTGGGTG
ATTCAACCGGCGGCAACACCTTCACCGCAGTGTCGGGTTCCAGCGTTGTGAGCGGCGGCG
GCAGCGCTCTTGCCGGCGTGATTACCGGTGTCACCGGGGTAAAGGTTGCGGCTGCGGGAT
CGGTCGACGCCGGTACCGGCAGTGGTGCGGCCAACAACACGCTGGTGTTGCAGAACGTCG
TCAGCGGTCCGGGGTCCGGCACCGGCGGAGCGGTGACCACGCTGGGCTGGAACCAGTACC
TCAACTTCCAGAAGCTCACCGTCAACAGCGGCACCTGGAACCTGCAGGGTGCGTGGGCGG
GTGCAGGTACGACCACGCTCAATGATGGCCTGGTCAATTTCAACAATGCCGGTTCCTTCG
GCACAGGGCTGTTCACCGCCAACGGCGGTGCCATCGCCTCTGCCACGGCCGGTCTGAACC
TGGCCAACGCTTTCAGCCTTGGTGGCAATCTGTCCCTGGCAGGGACCAATGCGTTCAGCC
TGGGGGGCTTGCTGTCCGGTACTGGCGGGCTGACGGTCAACAATACCGGCATCGTTACTC
TCGGCGGCGCAAACCTGTTCTCCGGCGGCGTCAACCTCAATGCCGGCGGCCTGGTACTGG
GCAATGCCGGTGCACTGGGCAGCGGCAACCTGACCGTGGGTGGCAGCGCTTCACTGGATA
CGACGGCGGGCTTCACCCTGGGCAACAATCTGGTGATCAATGGCGGGGGCTCGCTGAACC
TGCTCGGCAGCAATGCGTTGTCATTGAACGGTTCGATCTCCGGTGCCGGCAACCTGACCA
AGAGCGGCGCCGGCACCCTCACCTTGAACGGCGCCAATGCGCTGACCGGCAGTTTCAACC
TGGCCGGAGGCGCGTTGGCGCTGGGCGCGGGCGGCAGCCTGTCACCCACCGGTGCGATCA
CGGTCGGCGTCGGTACCACCCTGGACCTGTCGGCGGCCGCCAACCAGACCATCGGTTCGC
TGGCGGGCCTCGGCGGTTCGGTCAACCTGGGCAGCCACACGCTCACCCTCGCCGGGCTGG
GCGATACCAGCTACAGCGGCACGTTCGCCGCAGGCACGGGTGGCCTGGTCAAGCTGGGCA
CCGGCGTGCAGACCTTGTCGGGCGTGAACAACCTCAGCGGCGGCGTGGCACTCAACGGCG
GCGGACTGCTGCTGGGCAATGCTGCTGCGCTGGGCAGCGGTGCGCTCAGTGTCGGCGGCA
ACGTGACGCTCGATGGAACCACGGGGGCGCTTGCACTGGCCAACGCGGTCAACCTCGGTT
CGGGTGCCAGCCTCAATCTGCTCGGCAACCAGGCGTTGACGTTCAACGGCGTGATCGGTG
GCGCCGGTGGCCTGGTCAAGAGCGGTGCGTCGTCGCTGACGCTCAATGGCGCCAACACCT
TCGGCGGCGGCGTGGCGTTCAATGCCGGCAGCCTGGTGCTGGGCAACGCTGGAGCACTGG
GAACCGGTGCGCTGAATGTTGGTGGCGTGGTGTCGCTCGACACCAGCGCGGCGCTTGCGG
TCGGCAATGGCATCACGCTGGGCGCGGGTGGCTCGCTCAATGTGCTGGGCTCGAACGCAT
TGACGCTGGGCGGCGCCATCGGTGGCACCGGCAGCCTGGTCAAGAACGGTGCAGCCACGC
TTACGCTGGGTGGCGCAAATACCTTCACCGGCGGCCTGGCGATCAATGCCGGCAAGGTTG
CGGTGGGCAGCGGCGGAAGCTTGGCTGCCGGCGGTGCGGTCAGCCTGGCCGGCGTTGGCG
CGGACCTGGACATCTCGCTCGGCGGCAACCAGACCATCGGCGCGCTGTCCGGTATTGCCG
GCAGCACGGTGACGCTGGGCAGCAGCACGCTCACCTTCGGTGATGCCACCAACCAGACGT
TCGCGGGCGTGATCGGTGGTACCGGCGGCCTGGTCAAGCAGGGCACGGGCATCCAGACGC
TGAGCGGCGCCAACACCTTCAGTGGCGGCGTGAATCTGACGGCGGGCGGCCTGCTGCTGG
GCGACAGCAGTGCGATCGGCAGCGGGGCGTTGACGGTCAGCGGCAACGGTTCGCTGGATA
CCACGGCAGCGTTGAACCTGGGCAATGCGATCAACCTCGGCGCGGCCCTGACCCTGCCGG
GCAGCCAGAACCTGGCCCTGGCCGGCAACATCACGGGCACCGGCAGCCTGGTCAAGAACG
GCGCGGCGACACTGACCTTGAACGGTACCAACACCTTCAGTGGTGGACTGAACGCAAACG
CTGGCGCCCTGCTGCTGGGCAACAGCGGCGCACTCGGCACGGGGACGCTGGGCATCGGTG
GCAACGTCTCGCTCGACGGCAGTGCGCCGCTGAACCTGGGCAACAACGTGGCACTGGGTG
CAGGCGCCGCGTTGTCGCTGCCGGGTTCGCAGTCGATCACGCTGGGTGGGGTGGTGTCCG
GTGCGGGCAGGCTGGTGAAGAACGGTGCCACCACCTTGACCCTCAATGGCGCCAACAGCT
TCGGTGGCGGGCTGACCGTCAACGGCGGCGGCCTGCTGCTGGGCAATGCCGGCGCGCTGG
GCACCGGTGCATTGTCGGTGGGGGCCAATACCACGCTGGACAGTTCGGTGGCGCTGGACC
TGGCCAACAGCGTCAACCTCGGCGCCGGTGCGGTGCTGGATCTGCTGGGCAGCCAGAACG
TGTCGCTGGGGGGCGTCATCAGCGGCACCGGCGGGCTGGTCAAGAACGGTGCGGCGACAC
TGGCGTTGAACGGCGCCAATACGTTCAGCGGGGGCGTCGGGCTCAACGCGGGCGTACTGC
AGCTTGGCAACGCACAGGCGCTGGGTACCGGCCAGCTGGACGTGGGCGGCAACGCTTCGC
TGGATGCCACTGCGGCGCTTTCGGTGGGCAACACCCTCGGCCTCGCCGCCGGCGCGAACC
TCACCGTGCTGGGCAGCAATGACCTGACGCTGACCGGTCCGGTGTTCGGCGCCGGCGGGC
TGATCAAGGATGGCGCGGCGCGCCTCACGCTGTCTGGCGCCAACACGTTCGGGGGGGGCA
CCACCGTCAACGCCGGCACGCTGGCGCTGGGGGCCGGTGGCAGCCTTGCCGCGGCCGGTG
CGGTGGATCTTGCCGGCGCCGGTGCGACGCTGGACATCTCCGCAGCCGGTGCCGCGCAGA
CCATTGGCGCACTCAACGGCGTCGCAGGCAGCCAGCTGGCGCTGGGCGCGCAGTCGCTGA
CCTTTGGCGGCGCCGGCAACGGCAGCTTTGCCGGCGTGATCGGTGGCACTGGCGGCCTGG
TCAAGACGGGTACCGGCGTGCAGACGCTGTCCGGTGCCAACACCTTCAGTGGCGGTGTTG
CACTCAACGCGGGTGGCCTGATCCTCGGCAATGCCAGCGCGCTCGGCACCGGTGCGCTGG
GCATCGGTGGCACCACCACGCTGGACAGCACGGTGGCGTTGAACCTGGCCAATGCAGTGA
ACTTCGGTGCGGGCACGCAGCTGACGCTGGGCGGCAGCAACGATGTCACGCTCGGTGGCG
TGGTGGCCGGCAATGGCAGCCTGGTCAAGAACGGTACGGGCCTGCTGACCCTCAACAACA
CCAACACCTTCGGTGGCGGCCTGACCCTGAACGGTGGTGGCCTGGTCGTCGGTGCGGATG
GTGCGCTTGGTACCGGCGCGCTGGCGGTGAATACCAGCACCACGCTGGATGCGGGCGCGG
CAGTGACGCTCGGCAATGCGGTCACGCTGGGCTCGGGCGTTGCACTGACGGTGCCGGGCA
GCAATGCGCTGACGCTGTCGGGCGTAGTCGGCGGCAATGGCAGCCTGATCAAGAACGGCG
CTACCACGCTGACGCTGTCCGGTGCCAACACCTACACCGGCGGTACCACCATCAATGCCG
GCACGCTGGCGCTGGGCACGGGCGGCAGCCTGGCCGCGGCGGGTGACGTCACGTTGGGCG
CGGGCGCCGGCTTCGATATCTCCGGTGCCGGCAGCAGCCAGACCATCGGCGCACTCAATG
GTCTGGGCGGCAGCACGCTGGCGCTGGGCGGAAACTCATTGACGTTCGGTACGGCCGGCA
ACGCCGCGTTCGACGGCGTGATCAGTGGCGGCGGGGGGCTGATCAAGGTGGGCGCGGGCG
TACAGACGCTGTCCGGTGCCAACACCTTTGGCGGCGGCGTGACCCTCAATGCAGGCGGGC
TGGTACTCGGCAATGACGCGGCGCTGGGCACCGGTGCATTGACGGTCGGCGGTGCTGCCA
CGCTGGATACCACCGGCCTGGCAACGCTGGCCAACAACATCGCGCTCAACGCCGGGCTGA
CCGTGCTCGGGACCAACGCACTGACGCTCAACGGCGTCCTTTCCGGTGCCGGCAGCCTGA
CCAAGAACGGCAGCGCGACGCTGACCTTGAATGGCATCAACAGCTATACCGGTGGCACCA
ACATCAACGCCGGCACGCTGGCGCTGGGGGCCGGTGCCAGCCTGGCGGCGAGCGGTACCG
TGAACCTCGCCACAGGTGCCACGCTGGATCTGTCTGCCGGCAGCGGCACGCAGGTGTTCG
GAACCCTGGTCGGCAACGGTGCGGTGAACCTCGGCGCCAACTCGATCGAAGTCGGCGGCG
CCACCAATGGCACCTTCAGTGGCTCGATCGCAGGCACGGGTGGCCTGACCAAGGTCGGTA
CGGGCATCGAGACGCTGACCGGTGCCAACACCTACACCGGCGGCACCTTCATCACTGCCG
GTACGCTGGCGATTGGTCCGGGCGGCAGCCTTGCAGCCACCGGCGCGGTGACGCTGAGCG
CTGCAGGCACCGGCTTCGATATCTCCACCGCAGGTGCCAACCAGACCATCGGCTCGTTGA
ACGGCGTGGCGGGCTCGACGGTGAGCCTGGGTGCACAGACGCTGACACTCGGTGGTGTGG
GCAACAGCCTCTTCGATGGCGCGATTTCCGGCACCGGTGGCCTGGTCAAGAATGGCGCCG
GCGTCCTCACACTGGGAGGCGCCAATCTGTTCAGTGGTGGCGTCGCACTCAACGGTGGTG
GCCTGGTGGTCGGCAACAACGCTGCGCTCGGCAGCGGTGTGCTGGCAGTGGGCGGCAACG
CGACGCTGGATGCATCGACAGGCGTCAACCTGGCCAACAACATCGGGCTCGCAGCGGGCG
CGAACCTCGACCTGCTTGGCAGCCAGGCGCTGATACTGGGCGGTGTGATTTCCGGTACCG
GCGGCCTGGTCAAGGACGGTGCGGCCACCGTGACCCTGAGCGGTGCCAACACCTACACCG
GTGGTACCACCATCAACAACGGCACGCTGGCGATCGGCGCGGGTGGCAGCCTCGCCGCGA
CCGGCGCGGTGAACCTGGCCGGTGCCGGCACGTTCGACATTTCGGCGGGCAACCAGGCCA
TCGGCTCGCTGGCCGGCGTCGCCGGCAGTACGGTGGCGCTGGGCGGCAGCACGCTGACCC
TGGGTGGCACCGTGGACAGCACCTTCAGCGGTGCGATCAGTGGCAACGGCGGCCTGGTCA
AGAACGGCGCAGGCGTGCAGACGCTCAACGGCGGCAGCACCTTCAGCGGCGGCGTAACGC
TCAACGCCGGCGGCCTGGTGGTCGGCAACAATGCTGCGCTGGGCACCGGTGCGGTGACGG
TCGCGGGCGCTGCGACGCTCGATTCGAACACAGCGGTCACCCTCGCCAACAACTTCACCC
TCAACAACGCGTTGACCGTCCTCGGCAGCAACAACCTCACCCTCAACGGCAACCTGAGCG
GCACCGGCAGCCTGACCAAGGAGGGAGCCGCAACGCTGACCCTGAACGGCACCAACACCT
ACACCGGTGGCACCAACATCAACGCCGGTACATTGGCACTGGGTGCTGGCGCGAGCCTGC
ACGCCAGTGGCATCGTCAACCTGGCCTCGGGTGCGACCTTCGATCTGTCGGCGGGCAGCG
GCACGCAGCAGTTCGGCACACTGGTCGGCAACGGTACGGTGAACCTGGGGGCCAACACGC
TGACGATCGGTGATGCCAGCAATGGCACGTTCAGTGGTTCGTTGGCCGGCTCGGGTGGCC
TGATCAAGGAAGGCTCGGGGACCCAGACGCTGACCGGCACCAACACCTTCACCGGGGGTA
CCACCATCAACGCCGGCACGCTGGCGATCGGCGCCGGTGGCAGCCTGGCGGCGACCGGTG
CGGTGAACCTGGCCAATGCCGGTACCACCTTCGACATCAGCGCGGGTGGTGCGCAGGCGA
TCGGTTCGCTGGCAGGCGTGGCGGGTTCGACCGTTGTGCTGGGCGGCAGCACGCTGACCC
TCAATGGCGTGGGCAATACCACGTTCGCCGGCACCATCGGAGGGGCCGGTGGCCTGGTAA
AGAACGGCGCAGGCATCCAGGGCTTGACTGGCGTCAACGTCTTCACGGGCGGCGTGACCC
TCAATGCCGGTGGCCTGCTGCTGGGCAACGACGGTTCGCTGGGCACCGGCGCGCTGACCG
TGGGCGGCAACGCCAGCCTGGACGGCACCAGCGCGCTGACCCTGGCCAACACCGTGCAGC
TGGCCAATGGCACGCTGAACCTGGCGGGCAGCAACGCGCTGACCTTGAATGGCCCGATCA
GCGGCGCTGGCGGCCTGCTGAAAGATGGCGCGGCAACCGTCACCCTGGGCGGCGCCAGCA
CCTACACCGGTACCACCACCATCAACAGCGGCACGCTGGCGGTGGCGGCCGGTGGCAGCC
TGTCCGGTGCCAGCACGGTGAACCTGTCCGGTGCCGGCACGTTGGACATCAGTGCCGGTG
GCAGCCAGAGCATCGGTGGCCTGGCCGGCGTGACCGGATCCAGCGTGGTGCTGGGCGGTG
CGACCCTGACCACCGGCGGCAACAACGGCAGCACCACCTTCGGCGGTGTGCTCAGTGGCA
CTGGTGGCCTGGTGCAGAGCGGCACCGGCACGCTGACCTTGAGCGGCGACAACGTCTATA
CCGGCGGCACCACCATCAATGGTGGCAGCACGCTGCAGATCGGCAACGGCGGCAGCACCG
GCTCGGTGCTGGGCGACATCACCAACAATGGCAGCCTGGTCTACAACCTGGGCACGACGG
CAACCGTGGGCGCGGTGGTCAGTGGCAGCGGCGGCCTGACCCAGGCCGGTAGTGGCACGC
TGGTGCTGACCGGCAACAACACCTACACCGGCGGTACCATCATCAATGCCGGCGGCACGC
TGCAGGTGGGCAATGGCGGTGCGACCGGCGCGATCGTCGGTGACATCACCAACAACGGTG
CGCTGGTGTCCAACGTGGCCGGCAACACCTTGCTGGGCGGCACCATCAGCGGCACCGGTG
GCCTGACCCAGGCCGGTGCCGGTACGCTGACCCTGACCGGCAACAACACCTATACCGGCG
GTACCACCATCAATGCCGGTGGCACGCTGCAGGTGGGCAATGGCGGTGCCACCGGTGCGA
TCACCGGCAATGTCGCCAACAACGGCAGCCTGGTCTTCGACGTCGCGGGCAACACCACCG
TCGGCGGCGCGATCAGTGGCAGTGGTGGCCTGACCCAGGCCGGCAGCGGGGTGCTGACCC
TGGTCGGCAACAACACCTACAGCGGCGGTACCACCATCAATGCCGGCGGCACGCTGCAGG
TGGGCAATGGCGGTACAACCGGCGCCATCGCCGGCGACATCACCAACAATGGTGCGTTGA
TTTCCAACGTGGCCGGCAACACCGCGCTGGGCGGCACCATCAGTGGCAGTGGCGGCCTGA
CCCAGGCCGGCAGCGGTACGCTGCTGCTGACCGGCACCAACACCTACACCGGCGGTACCA
CCATCAATGCGGGTGGCACGCTGCAGCTGGGCAATGGCGGTGCGACCGGTTCGATCGTCG
GTGATGTCACCAACAATGGCACGCTGCTGTCCAACGTGGCCGGCAACACCACGCTGGGCG
GCACCATCAGCGGCAGTGGCGGCCTGACCCAGGCCGGCAACGGCACGCTGACCCTGACCG
GCAACAACACCTATACCGGCCCGACCACCATCAACGCCGGTGGCACGCTGCAGGTTGGCA
ATGGCGGTGCGACCGGTGCGATCGGCGGCAGTGTCGTCAACAACGGCAGCCTGGTGTTCA
ACGTGGGTGGCAACAGCACCGTCGGCGGCGCCATCAGCGGCAGCGGCGGCCTGACCCAGG
CCGGCACCGGCACCGTGGTCCTGGCCGGCAACAACACCTATACCGGCGGCACCACCATCA
ACACCGGCGGCACGCTGCAGGTCGGCAACGGTGGCGCGAGCGGTGCGATCACCGGCAACG
TCAGCAACAACGGCAGCCTGGTGTTCAACGTGGGTGGCAACACCACCGTCGGCGGCACCA
TCAGCGGCAGCGGCGGCCTGACCCAGGCCGGCACCGGCACCGTGATCCTGACCGGCAACA
ACACCTATACCGGTGGCACCACCATCAACGCCGGTGGCACGGTGCAGGTCGGCAACGGTG
GGGCCAGCGGCGCGATCAGCGGCAACATCACCAACAACGGTGGCCTGGTGATCAACACCG
GTGGCACCACCACGCTGGGCGGCAGCATCAGCGGCGGCGGCAGCATCGTGCAGGCCGGCC
CCGGTGGCCTGAACCTCGGCGGCAACAGTGGTGGCTTCAACGGTACCGGCCAGGTCACCG
GCGGCGGCCTGAATGTCACCGGCACCATCGGCGGCCAGTGGACCATCGGCAGCGGTACCA
CGCTGTCCGGCACCGGCACCATTGGTGGCACCGGCGGTGGCGTGACGGTGTCCAGTGGTG
GCGTGCTGTCGCCGGGTAATGGCCCGGGCAACGGCAGCGGCACAGGCAATGGCACCGGCA
CGATCACCGTGGGTGGCAACCTGACCCTGTCGCCGGGCAGCACGCTGGGCATCGATCTGG
GTGCCAGCGGCAGCGATACGGTACAGGTGGGCGGCAGCGCCAACGTGGGTGGCAGCACCG
TAAAGGTGAACACCATCTCGCCGAGCACCAGCTACCAGCAGGGCCAGCAGTACACGGTGA
TCAATGCGGGCGGTGGGGTGAGCGGGCAGTTCGCCTCGGCGAACTCGCCGTCGGCCTTCC
TGACCATCACCCCGGTCTACACCGCCAACACCGCCAACCTGCAGATCGACGTGGCGCAGA
CGGCGGCGTTCACCACCGTGGCCAACACGCGCAACCAGTACAACACCGCTGCGGCGCTGG
ACAGCCTGCCGCAGAGTAGCGCGGCGCTGGGCCTGTACAACACGGTGCTGCTGTATGACG
CCGGCACTGCGCGCAGCGCATTCGACCAGCTCTCCGGCGAAGTGCACGCGGCCAGCCGCG
CGGTGCTGCTGTACGACAACTACCTGGAAGAGGGCATCCGCCAGCGCCTGGGCAGTGAGC
TGCCGACCGTGCGTGGTGAGCGTGCCTCGGCCTGGCTGGCCGGTAGCGGCAAGGTGTTCA
AGCAGGATGGCGATGGCAATGGCGATGAGATCCGTTCCAACCGCAATGCGGTGATGGCGG
GTCTGGATTGGCAGCTGGGTGAACACGTGGTGCTGGGTGCGGCGGCCGGCAACGAACGGC
TGGATACGCGCCTGTACGAGCGCAGTTCGCGCGCCCGCCTGCGCGGCAACACGTTCGGCC
TGTATGCACAGGGACAGTGGAACAACGGCTTTGCGGTCGGTGGCAGCGTGTCGCGCGGTG
ACTACCGCACGCGCACCACGCGTGAGGTGCCGCTGCTGGGCCAGACCCTGTACAGCCGCC
AGGATTCGGACGTGACCATCGCCCAGGTCGAAGGCAGCTGGACCTGGACCCATGGCAGGA
CCCAACTGCAGCCGTACGTGCAGTTCACCCGGCACTGGGTCGACAGTGATCGTGCGCTGG
AGCAGGGTGGCAGTGCCGCACTGGTGCTGGAAGGCGGCAAGGACACGCTCAACGTCAGCA
CGGTGGGCGTGCGGGGCCGCTGGGACGTGGGTAGCGGCGCGCGCTTCCCGGCGCAGCTGA
CCGTCGGCCTGGGCTGGCAGCATGCATCGGGTGACACCGATGTGGCCAGCCGCAACCGCT
TCGCGGTCGGTGGCGATGCCTTCGATGTCTACAGCGCGGTGATGGCACGCAATGCGCTGG
TCAGCCAGCTCGGCGTGGCGGTCGGCCTGGGTCGCAACAGCCAGCTGTCGATGTTCGTGC
AGGGCCAGCACGGTGATGGCCGCCGCGATGTCGGCGGGCAGATCAACCTGCGGGTAGGCT
TCTAAGGGGGGCGGGCCAGCGGTAGATCCACGCGCTGCGTGGATCTACCGGCGCGGAGGG
AGTGAGACCTCCCGCGCCACGGTGTCGGCACTGCAACCACCTCGCTCAGTTCGCCGCATC
CTGCGTGCGTCGCCGCAATCCGGCGGGCGGGTCGAACAGGCTCGACGGCACCTCATCGAA
TGTGACATCGGTAACCCGCAAGCCGCGTTCGGTACGCTGGTTGCCGGTGCGTCCGCGGTA
ACCCAGCAGCAGGCCCGTGCGGGTATCGATCCACAACGTGCCGGAGGTGGTGCCATCAGG
GCCCTGCGCATTGTCATAGCGCCAGCCGGCAGCGAGGCGACCCAGGATGAACTCGCCGGG
TGCGGGAGAGCAGCGCCCTCCGATCGTGTGGCATGGGGCGGCAGGATCGTACCAGTAGGG
ACCACTGGCGTCGGCGACCGGCAGCGTGTAGTTGCCGCGCTCGCTCACCAGCCATGCCCG
GCCGCGCTGGCCCTGGGTGGTCAGCCATGCATCGGGCGCATTGTCGCCGCGGAAATCAAT
ACGGATGGCAGGCCCGCGCAAACGGATCTCGACCTCGACCTCACCACCAGGCGAGCTTGG
ACCGAGTGGGCCCAGGCCATAAGCGCGTGCCAGCAATCGCGCCTGTGGAGGTTCGTTGTC
AGCAGCGTCCGTGGATTGCGCGGCGACGGCCCAGGTTGCTGCCATCAACAGGCTGGCCAG
CAGCACCTGCATGTCAGCGCGCCAGGTTGTTGCTGTCATGCACGGGGCTCTGCATGCGGA
CGATCGCGTAGGACTCGATCGGCATGCGGCGATGGCCGGTGATCGGGTCCTCGATCAGCA
TCGAGGCCGGGCGGAAGCTGTCGCCTTCGCTGACCAGGTCTGAAAGACCGGCAATCACCC
GGTCGGCAAAGGGAACGATCAGGGGCATCGGATAGGTGACCTTGATCTTGAGGATGTTGG
CGTCCTGCACGCTGACGCGGCTGCTGCCGACACGTGCATCGCGGAAGGCAAGATTGTCGT
TCGGCAGCGCATAGCGCCCATCGAACTGGCGCTCGCGGAACTCGTTGTACGCCGCGCGGC
TGGGTGAAATGACCTCGATCTTCGGTGACAGCAACGGGTTCTTCCACAGCAGGGCGACCT
TGGCGCGGGCGGCGACGGCACCGGCGGCGTCCGGCGAGGTCGCGTACAGGGGAGCCATTG
CCATTTCCAGTGCGCTGCGCATCTCGGAATGATTGACGCCACTGACCGCGCCGGCACGCG
CGGCCTGCAGCGTGGCGAAATCCAGCAGCGACTTGGCGCGATAGATCAGGACGAACTGGA
AGATGACCAGGATGAGGAAGACGAAGGCCGGAACCACGATGCAGAATTCAATCAGCGATT
GCCCCCGCTGCTGGCGGATGGATGTGCGGATGTGCTTCATTGCAACGCCCTCGTGGATGG
CGGTGCCGCAGGCGGAGAAGGGCACCATTGGAACGTCTCGCCCAGCACCGGAGCAATATG
CCCGAGGCTGTCCACCGGCATTTCCAGCGTCGAGTAGGCGCCGCGGCACCAGGCGCCGCG
CCATGGGCGCACGGCCTCGCGCCAGCCAACGGCGCGCTGATCGCGGTCCAGGAACAACAG
GTCGAGTGGATACCCCATGGCCAGGGTGTGCACGCTCGAGCAGGGAGTTATCAGCAGGCC
TTGCCCAGGCTGGAGTGGCGCGCGCAACAGCAGGCCGCGCAGCCGCTGGTGCCAGCGATC
GGCATGCCAGACGCAGCTGAGCAACTGCTGGTGGTCGCGGATCAGGGCGCCGGTTCTCAT
GCGCGGGGACTCACAGGATGCCCTGCTGCTTCATCTGCAGGAAGATGAAGTAGGCCAGGA
CGACGAAGATCAGCGGGAAGAAGAACAGCACCAGCGGCAGCATCATCTTCACCGGTGCTT
CCAGGGCCAGCTTCTCGGCGCGAAGGAAGCGCTCTTCGCGGCGCTGCATGGCCTGCGAGC
GCAGTGTGTCACTCAGGCTGGCACCCACCCGGTCCGCCTGGATCAAAGCGCTGGTGAAGC
TGGTCACCTGGGAAATGTCGGCGCGATCGGACATGCGCCGCAGCGCTTCGGCACGCGGAA
GGCCGGCGCGCAGATCACGCAACATGCGCGAGAACTCCTGTGACAGCGGACCGGGTGGAC
CCTTGTCGACGGACTGTTCGATCGCACCGGTGATGTTCAGGCCCGCTTCGACGGCCATGG
TGATGAAGTCGAGGAAGATAGGCAGGTCGCGGATCACATGCTTGGAGCGCGCTTTCCGCC
GTTCGCCCAGCCACAGCGTGGGATACATCCACCCGAAGGGTGCGCCGAATGCCAGGGCCA
TCAGCACGGAGCCGACTCCGAACCGGCCCAGCAGGATGATGGTGAGCAACAGGAAGGTAC
TGGCCACGGCGGCGGAGACGATCCGTGCGCCATACAGTTCTTCCGGTGACAGCACGAAGT
CCTGGCCGGCCGACTGCAGGCTGCGATGCGCGCGCTCCAGCTGTGCCGAGGACAGGCGCG
GCCCGGCCAGGCGCGTAGCGACCGTAATCAGCGGCCACAGGATGCGCAGCAGCAGCGGCA
GCGGATCCTGGTAGTTGCGCTGGTCCACCTCGACCGACTGCACCAGTCCGCGCAGCGCGA
ATGCTAGCAGCCCAACAGCGGCAGCGGCAAGCAGTGCGACCAGGATGAGCAGGGCGTTCA
TATATCGATCGTCATGATTTTGCGGCACATGCGGTAGCCGAGGTATTCCAGTACCCCGAT
CAGGGCCATGACGCACCAGCCGATGAAGGTGTGGAACATGGGGTTCATCGTTTCTGGATA
GAACAGCACGAGGAAGCCGACAAGGCCGGCTGGCAGCATCGCCATGACGATGCCCTGCAG
GCGCCCCTGCGCGGTAAGTGCCTTGACCTTGCCTTCCATGATGAGCTTGCGCCGCAGCGT
TTCGGCGAGCGTGGAGAGGCTCTCGGCGAGATTGCCACCAACCTCGCGCGAAATGCTGAC
GGCGGCCACGAACAGCTTCACGTCGGCAATGGGCACGCGGGCGGCGAAGTTGTCCAGCGC
CTCCTCCGTGCGCACGCCCATGTGCTGCTCGCGCAGTACCAGTGCCAGCTCCTGGGCCAG
CGGAGGCAGGCCGTCATGGGCCAGTGCTTCCAGCGCAGGATTGAAGCCGACGCCGGCCTT
GAGGCTGCCGGCCAGCATCAGCAGCCCGTCGGGCAACTGCTGCTGGATCTGGTCGAGGCG
GCGCTGCTTCAGCCACAGGTAGATCTTGCGTGGCGCTATGGCCAGCAGGATCAGGGCCAG
GATCGGCAGCAGCAGGTTGCCGCCGGTGACGATCCACAGCAGCACGGGAATCGCCAGCAG
CATTAGGACATTGGTCCTGAACAGCACGCGCGGGTCGACGAACAGGAACATGTCGGCCAG
ATTGACCCGCGCCTGGTCCATGAAGTTGGCGCGGTAACGGTCCATGAAGCCGGAGCTGGC
ACGCGCCAGCAACAGCACCGAGCCCGTCACGCAGGCAAAACACAGCAGGGCGATCAGCAG
GATGTCACTCATTCCGCCGTCCCCCGGTACGGAAAATGTCCAGGTCAACGGCGACGCCGC
GCTCGGCAAGCTCTTCATAGAACTCCGGCACTGCACCGGTCGCGACGAACTCGCCCACCA
CCTTGCCATCGCGTCCGGCAGTGGAGCGTGCCTTGAACAGAAACACATCCTGCAGCTGGA
TGGTTCCGCTTTCCATGCCCGTCAACTCAGTGATGTGGCTGACCTTGCGCGAACCGCAGG
GGAAGCGCTTCTGGTGCACGATCAGGTCCACTGCCGACGAGATCTGTTCGCGCACCACCG
TCATCGGCAGCTCCATGCCGGACATCATGACCATAACTTCCAGGCGCGACAGCGCCTCGC
GCGGATTGTTGGCATGGGCGGTGGTCAGCGATCCTTCGTGGCCGGTGTTCATGGCCTGCA
GCATGTCCAGTGCTTCGCCGCCGCGGCACTCGCCGACCACGATGCGGTCCGGGCGCATGC
GCAGCGCGTTGCGCACCAGGTCGCGGATGGAAATATGGCCCTTGCCTTCCATGTTGGGAG
GACGCGCTTCCAGGGCAACCAGGTTGGGCTGGACGAGCTTCAGTTCGGCCGCGTCCTCGA
TGGTGACGATGCGATCGGTATCGGGAATGAAGTTGGAAAGGATGTTGAGCAGGGTGGTCT
TGCCGGAGCCGGTGCCGCCGGTGACGACGATGTTGCGCCGTTCGCGCACCGCAACGATCA
GGAATTCCAGCATCGGCTGGCTGAGCGAACCGAAGGTGAGCAGGTCCTTTCCTTCCAGCT
TGCGCTTGGCGAACTTTCGGATGCTGATGCTCGGGCCGCGCAGCGCCACCGGCGGAATGA
TGGCGTTGACGCGGGAGCCATCCTTCAGTCGCGCGTCGACCATCGGCGAGCTTTCGTCGA
TGCGGCGACCGAGGGGCGTCACGATGCGCTCGATGGCTGACAGCACCGCGCGGTCACTGG
TGAAGACAATGGGGGACCGTTCGATCCGGCCCGCACGTTCAATGAAGATCTGGTCGTGCG
CGTTGACCATGATTTCCGTCACCGTCGCATCGTCGATCAGGTCTTCCAGCGGGCCCAGGC
CGATGGCCTCATCGAGCACCTCCTTGGCCAGCCTGCGTGGGTTGATCGTCTTGGGCAGCT
CGGAGAACTCCCGTTGCATCACCTCATCGATCAGCTTGATCGTGGCGTTGCGCAGCGACT
CATCGTCCATGCTGCGCACGTCAAGCCGGCGCAGGTCCATCTGCTTGACCAGCGAGGCAT
GCAGCTTTGCACGATAGACCGCCATGTCCGGCGGCAGCTGCTCCGGCCGCGCCAGCTGGC
GTTCGCTGGATGGCTGCGCCGGTGCGGGTGCCGGTGCGGGCGTGGCGTCCACCGGTACAT
CGTTGGCCGCGCCCGCATTGAAACTTCCAGCATCGGCGGTGGGTTCGGCCGGCGGGTCGT
CGTCCACCACCTGCAGCAGGTAGTCGCCGATCTGCACCCGGTCACGGCTGGTGAGCGGGC
CACGGCTGCCTTTGACCTGTTCGCCATTCACCAGTACCGGCGAGCGGCCTCCCAGGCTCT
CGATGAAGATGCCCTCGTCCTCGCGCTTCAGCGCCGCATGGCGTTGGGCGATGCTCCAGC
CCTGCAGCACCACCAGGTTGCCGTCGCCACGGCCGATCCCGCATTCACGGTGCAGGCAGC
GGACACGTCGCTGGTCGCGGTTGGGTGTGTCGATGAGGATGTTGAACATGCGACGGCTCC
GGTCACTGCACGAAATCTTTGTTCCTGCGCGGCATGGCCTGCTGGCCGCGCTCCTGGATC
TGTCGCGCACGCTCCAGGCCATCGAGGTTTTCCTGCGAGCCCGGCGTCACCACGCGCGGA
GTAACGAACATCACCAGCTCGGTACGATTGCCACGGAAGCCATCGGAGCGGAACAGCTTT
CCGAGGATCGGGATATCGCCCAGCAGCGGCAGGCGCTTGGCATCCTGCTGCGCGCTGGAG
TCGATCAGCCCGGAGATGACGATGGTTTCCCCTGCGTGGACGTTGATTTCCGACTCGGTG
CGGCGGGTGGTGAAGCCAGGCACGCCCTGCACGGTCACCGTCGGATCGACGCGGCTGACC
TCAGCCAGGATGCGGGTGGAGATGTCCTGGTTGAAGTTGACCAGGGGCTCGATGTCGAGC
TTGATGCCGTATTCCTTGTAGTCGACGGTGACCTGGCCGAAACCCTGCGGAACCGGGATC
GGCACTTCGCCGCCGGCCAGGAACTTGGCCTGCCCGCCGCTGCGGGCGCTGAGTTGGGGC
GAGGCCAGCAGGAACGCCTTGCCCTTGTTCATCATCAGGTTGATCGCCGAGCCGATCTGC
GTGGCGATGCCAAAGAAGGCCTGGGTTCCCTGCAGCTTGTTCGGCAGCAGCACGCCGTTC
GCCGGGCTCTGCTCGGGGTTGATGCGGTAGTAGTTGTTGTTGGTGAAATCCTTGACGATG
CCCGCCACCGGGCCACGGATGACGTTGTCCCACTGGATGCCGAGTTCTTCCAGCGCATTG
CTGTCGAATTCCATGATCTTCACGTCCATCTGCACCATCGGGCGCATGCCCACCGGGTCG
GCGGTAGTGAAATTCAACACCGTCGGGTAGATCTTCTGGATCGCATCGATGCGGCTGCCG
ATGCCCGGGTTGATGTCCTGGCCGGTAATGACCACACGGTCGGCGACCGCATGCACATTG
ATCTTTTCCACGTCGGCCAGCAGGGTACGGATGGTCTCGGCCAGGCTGACGGCATCGTTC
TCGGAGATGTCCACCTGCACCTGCAGCTGCTTGCCGTTCTGCAGCCACAGGTGAACCGTG
GTGGAGCCGGGCTTCATGCCCATCATGATCAGGTCGCGCGGGCCGACGTTGGTGACCTCG
AGCATCTCGCCACTACCGACGGCCACGCGCTTGAGCCCGCTGGGCAGCGTGTAGACGGCG
GCCTGGCCGGCATAGATCCGGGCGCGGGTGGGCAGTGGCACCGCGGGCATGGCCGACGCG
CTGGTGCGATAGGCGGGATCGGGAACCGGCGCCGGGAAGGCGCTCTGCCCACCGGGTACC
GGTGCATGGTTGGTGTTGGGCTGCGGTTGCGCCTGGACAGCAGGGCGCGGTGCGGCCATG
ACCGGTACCGGGGTCAGCTGGGTGCCGGTGGTCTGTGCCACGGCCAGCAGTGGCGAGGTG
ACAACAGCGATGGCCGCAGTGGCGGCAATGAGGCTGCGGATTCCATTATTGCTGCGCATT
CGTCGACCCTTTGCCCCCAATGATGAATTGCACGCCAGCACGACCCTGCGTGCCGTTGCC
GAGCAGTTCCCTCTGCGTCATGCCACTGAGGCCGAACGCACCACGATCCTCCACCTGGCG
AAGCATCACCCGCATCGAACCGGCCTTGGCGGCGACCGTGAGTCGCTGCGCCTGTGCCGG
TGTCAGTTCCAGAGTGATGTTCGAATAGCCCTGCTGGTCTTCCGAGGCCGGCGTTTCGCC
GACGCGGTTGCCGGTTGCCAGCACGTTGATGTCCTCAAGCAGCGGCAGCACCCGGGCACC
GGTCTGTTCCTGCTCGACGGTGAGCAGGATGTCGACGTGATCTCCGGGAGCAATCATGCC
GGAGATCGAGTTCGTCTCGTCCACCTGGAGGGTGTAGCCCACGTTGCCCTTGGCGATCAC
GCGCGAGAACTGGTCGTACAGCGGTACCAGTGCACTGGCACCCAGCGGTGCACCTTCGCG
GATCGGCGCGCGCAGCATGCGGCCGCTGTACTCGGACACATTGTCCGGCGTGATCGCATC
GGCAGGCGGCAGGTCGGCGGGGACTTCGCGCACTGCAAGGTCGGCAACGGTGACAATGCT
GCCCGGCTCCATGTCGGTCTTGGGCACGGCTACCGGCACCATTTCCACCGGCGGAGCGGC
ACGCTCGTTCACTGCCTTCTGCACGTAGCGCACGGCGACCAGGGCCGCGAACAGGCCGAG
CGCGAGGGCGATGATGATGAAGACGACGTTGCGGTTGGCTTTCAGCGGGAGCGCCTTCAT
ACGACTCCCATCGACAGCATGTAGGTGAACCCCTGGTACGCCTTGCGCAGTGAATCGATC
AGCTCGAGCACGATGTTCGGCTCGGCGACCAGGACCAGGACACCGACGGAAGCGACCACG
GCGTACTCGATCAGTGCGGCCCCGCGCTGGCGGCGTAGGGACGGGGGAATGCGTTTTCTC
ATGGCGGTGGTCTCAGTGCTGCGACTGGTTGACGACAATCGAGGTTCCCTGCTCGTGCCG
GTTGAAGGTCATGGTCATTTCCTGGCTGCCCTTGCTGTAGCGGACAACGCACTGCAGCGC
GATCATCGAACACCCCGCAGGGCCGGAACTTCGGCTCCAGCCGTCCGCAGGGAGGCGGCT
GGCATAGAAGGCATCGGTCTGGAACGGAGACAGCGTGCTTTCCATGGACAGGCTGCGCCC
GGGCGTGTCCAGGTAGGTGATGTCGTTGATCACCTGCGTCCCGGACGGTTTCGGGAAATC
GGCGCCGGCCGCGGCATCGGGCTTGCGCTTGAGCAGGCGTGTAATGCCGATCTGTGACTG
GCTGCCACTGCCCTTGGCCGATACCTCGATGGTCACGTAGTACTCGCCGTGTGCGTGGCC
GATCACGGTCTTGCCGCCGACCTCGTTGATCACGGTCTGCCCGGGCCATTCGCGGTTGTA
GTAGCTGACGATGGACGACACCGGCAATGCGGACGTGAAGCGCGAGATGCGCATGGGCAG
GCCGTTGTAGAGCATGTCCTTGGCCACCCACTCGCTCTGCGCGCCCTCGGGCTCGGGAAT
GTCCGGCCAGGACGCGGCCAGCGCAGGCCAGGCGAACAGCAGCGCGGCCAGTGCCGCCAG
CAGGTCAACGCGACGGCGCATAGGCAGGCAACTTGTCGACAGGCACCACGTCGGGCGCGA
TGTAACCGGGATCAAGCCTGCTCAGCGTCCCGATCATCGGGATGCCGGAGAGGCCGTCAA
ACGCCTTGGCGATGCCCGCCATGTGCTGGGATGGCACCAGTGGCTTGACCTGCGCGATCA
CCGAGCGTGACGAGTTGACCTTGAGCCCGGAACCGGCTGCATTCCAGGGGTCGGCCAGCA
CCACATGGGTGGCCTGCAGCTTCAGGCCCAGCGAATCGAAGGGTTCCAGATAGGCGGCAG
CACTGCCGTTGGCACTTTTCAGATCCTGCACATCCAACCGCAGCTGGGCCTGGGTCAGGC
CGTTGCGGTTGGGCGGGAACGAACCGAACATCGAGGTCACGTCGCCGATCTTCTTCATCA
TGCCGCCTGCCGACGTGCTGGTGTAGGAGACCAGGGCGAGGTCACCGCGCCGCACCAGCG
GCTGGTTGGAGAAGGTATTCATCAGGACGTCGCCGACGGCGGCATCGCGTGCGCCGGTCT
GCGCCTGGCTGACGATGGGATCGTTGGCACGCCCGAAATAGCGGTCGACGGCAAGATCGC
GCTGGCGGCCGCTGGCCGGCAGCTTGTAGTCCGGCGATACGGTGGCTTCCCAGGCGATCG
CGCGCGCGGCCTGCTGGGTGGCCTGGCGGGCGTGGATGTACTTGGCCAGGATCGGGATCA
GCAGGAAGATCGGCACCAGCACGGCGCAGAGCACGGCGACTTCGGTGAGACTCTGGCCGC
GCTGGCGACGCGCGCCGCGGAATGGGCGTTCCCTGTCCATGGCTACCTCAGCAGGTCATC
GTTGGGAGGACGGTTCGCGCGGTACCTCGAGGTCGCCGCGTTCAAAGGGTTGGCCCACCG
TCATGCGCTGCGTGGTCAGGCGGGTGCCATTGCCGTCGAGGGGTTCCTGCTCCAGGACAA
TGGCGTAGCGGCTCGGCCGGTAGTCGTTCAGCGCACCGGGGGTAAAGCCCCAGCTGGCAC
CAGCCGACCACACGCACTGGCTGAACCGTCCGTTCTCGTCCTTCCACACGTTGCACGGCT
GGCCAGCGACCCTGCGGTTGCCCGCGCGCTGGAAGCCCGGCGAGGCGCTGCCCTCGTCGG
CTTCGGCGGCAAAGCGGGTGAGCCCGTCGCTGTCGGCAGGGGACTGGCTACGCTCTCCCG
TTGCCAGATCGACCTGCTCCACGCCGGAGGCGCTCTGGGTCTCCTGCAGGCCGGTGGCCT
CCAGCCGGAACTGGCAGCTGGTCGCAGGGCCATCGTTGAGCAGGCGCCATTCGCGGGTAC
GGAACACTTCCTCTTTGCTGGAAAGCCAGGCTTCGTAACGGACGGTTCCCAGGCGGGCGA
CATCGGCGTCATCCAGTGCGCGGGTCGGCAATCCTGCTGCCTGGCAGTCGCTCAGTGCCT
GCTGGTAGCTGGTGCGCGCCGCGTTGCGTCCATCCACCAGGGTTTCGGCAATCTGGTCAA
GATGGATGCCCGGCATGTTCCTGGCAGCGGCGGGCTCGCCGTTGTCCGCCGCGCTGCCAC
AGCCGCTGATCAGCAGTGTGGCGATCGACAGGTGCAGGCGATTGAAAACAGCAAACGTCA
TGGCATCAAGGCTCCGGCTGCCGCCAGGGCAGCCTTGGTGGCGGCATCGGTCTTGACCAG
TCGTGCCTGCCAGTAAGGACTGAACAGGTTTCCGGTTTCACGCTTGCGGTCATCGCGGCT
GAACATGCGCAGCTGCACCGGGCGGTCGAAGAACACCTGCGCGGAGGAAAGTGCGGCGAT
CTTGTTGTTGGCCATCTTGTCCGGCAGTTCCATCTGCGAGCCGGCCGGGGCGCCGATGCC
GGCGCCGGACGTGGTGCGCGCGCTGGTGCCGGCGGTCTCGGCATAGATGGTGAAGACCGG
GCCGACCTTGTCGCGGTCACGATCATTCTCGGCGTAGGGCTGCAGTGCCTGCCCGGCCTT
GACGTCGTGATAGTCGCGCAGGCCGTTGTAGCCGGTGAAGAAGGCCTTGCGATGCTGGCC
ATTGGCGAAGCGCACGTTGGCATCCTGGCTGCGGTCGACAATCCACGCCGCGCCACGATT
GCGGCGCACCGCTTCGCCATACGGGCGGTAGCGGCGGCGGTCCCAGTCCGAGTACCAGCC
GTTGCCGTTGCCGAAGCCGTTGAGGAAGCGCTGGTTGCGATAGCTTTCCACGGCCTGCGC
ACCGCCCCAGCCGACCGGAATATCGATATCGGAAAGCGGCCATGGCAGCGGAAGCTCGAC
GGCCATGGTGTCCAGCGCTGCCCATCGGTTGTAGTCGACCATGTCGGTGCCGCCGGACTG
CACCAGGAAGCCGAGGAAATCATCGCTGCGGCTCTTGCTGAAGCCATCACGCGACTGCAT
CACCACATTGCGGAAGCGGTCGGCGCCCTGGCGCTGCGTGGCCGAGCCACCGTTGGCGGT
ACGGGGAATGCTGTAGCGCTGCAGCAGCCGGTTCTCGGCCGTGGCCAGTTGCGTGCCGAG
CACCGCGGTTCCGATGGTGCCCAGCTGTGCCTGCGGTGAGTTCCGCTGCAGCACATCCTT
GGCGATGGTGTAGCTGTCCAGCCGCGATACGCCCTCGATGACGAGCTGCACCGAGGCGGC
GAACATCATGTTGAGCTTGTCGATGGCGATGATGGCCGCCTGCGCGACAGGCTGGAACGC
CTGGCGGGTGACCTTGAGAATGCGTTCGGCGACCTTGAAGGCGGTTGCCAATGCCTTGAA
CACCACGCCGATGTAGGGAATGGCGGAGAGCACATCCAGCGTGGTGCGGATGACGATGGA
GGTGGTGTGCATCTGGTTCAGCCACGAATAGAGGCTGATCGTCTGTGCCACGGCCACTTC
GTTGGCAACGCGGGCACGGTTCATGTAGGCCGCGTAGTTCAGTGCGCGTGCCTGCTGGAT
CGCAACGCTGTAGGCGGCGGCGTCAGCCGCATTGACCAACTCCACCTTCTTGTTCACCAC
CTGCCCTGTGTTGAACAGCAGGACAATCCCGAGGCATAGAACCAGAATGAGTGCCAGCCC
GAGAACCATTGCTTGGCCGGCGACCGTTCGGTGGCTGGAAACGCCCCGGGCCGCACGGCT
TCGTGCCAAAGCCAATGCGCTGCGCATAACGAATTCCTGGGCCGGAGGCCATGGCTGCCC
GTCGCGCGCCGCGTGCGGTGCGCGCAGGGAGATTATGCTGGGAGGGCCCTGGCGGCTTCA
TGCCGCCAGGGCTGGGGTATTACTTGTTCTTGTACGCGTCCATGCCCTTGGTCTTGTCAG
CTTCCTGCTGGGCGCTGTTGGCCTGGTTCTTGGCGCGGTTGATCGACTGCGTCGCGCTTT
GGCCGGAAAGTTCTTTCGACATGCCTGCCACCTGGCTGCGAACCGTGCCTCCGAAGAAGG
TGACGGCTCCGATCGCGGCGATGGCGATCAGCGCGGTGATGATGATGTACTCGGTCATGC
CCTGACCGGCCTGCTTACGGGAAAAACGGATGTGACGACGGCTGCGTTCCATGTATTTCC
TCCTTGATGGCAGGAATCCTCCCGGGTGTGCGGGATATTCGGCGTGTCCGCTGGGGGATC
CTGATTAATGGCAGGGCGAGGTAAAGACAGGAAGCTCACACCCTGGTTCGTCGAAAATTT
GTCGCTTGTTCGAGAACGGGGCCAAGCCTATCGACAGAAAATTGACGATACAAGTCAGGT
TTTTCCGATATGCAATGAAATATTTGAAAATGTGATGCACATTGCAGATTAACAATTGTC
TGCACATAATCACGTCAAATTTGAGCTAGATGCACCGCTTTTCGTTAAGGAAATTAACAC
TTAACTGACATATTTGTGTCACGCAGGCGGCTTGTGGTGCCGGAATATTGGCGCGCTACA
GAGGGCGCGTGCACGGCCTGCTTCTTGTTCGAACGGGATGAGAGATCCGCGTGTTTTTAT
CTCGTTGCATCCGCGGCAAAACAAATGACCGTGCGGCGCGGAAAAAAAAAGCACATGCAG
GGCATGTGCTTTTTCCGGAGCGCTTCAACGCAGTAACGTCGTGGTGATATCAGCGCTTGA
CCAGTTCCACGCGACGATTGGCGCGACGCCCTTCTTCGGTTGCGTTGTCGGCGACCGGCT
GGCTCTGCCCATAGCCTTTCGCGCTCAGGCGTTCGGCTGCGATTCCACCGCCGACAAGAC
GCGTGCGCACCGACTCCGCACGCGCCTGCGAGAGCGTCTGGTTGTGCGATTGGCTGCCGC
TGTTGTCGGTGTGTCCTTCAACGGAAAGGCGAAGCTGTGGGTCGGCCTTCAACAGCTGGG
TGACCTGTGCGATCTGCGGTTCCGAATCGGGCAGGATCTCGGCGGCGTCGGTTGCGAAGT
TCACCTGGATGGATACCTTGCCACTGCTGTCCAGTGCCTGTTTCAGCGTGTCCGCTTCAA
TGACCTTGGCCGTGATCTGCACCGGTTTTGTCTCTGCGACGAGCAGGCCGCCGGAGTTTC
CACCCGAGCCCAGGTGAATCCAGATATCGCGATCTTCGCGATGGATGACATAGGTTTCTG
CGGGTTCGTTGTAGATGTCGCCGATGCCGCCGACATAGGTGGTCGCCGCCTTGCTGTTAC
CGATGTCACGCGATGCATCGGCCGGTATGGTGCCGGAGAAAATGCGCTTGCCCCCCAGGG
CCTCGACCAGGCTCTGTACATTGCGGCTGAGCTCCAGCTGCGAATAAGGGTGATCGCTGC
TGCTCTGCAGGACCGAAGAATGAACCTTGCCTTCAATCCATTCCACGCGATCGCCGGTCC
AGAACGGTACGCGATCGAATTCGCTGTCTACGACGTCCTGGCTGGTGTAGCCCTGCGGCA
GTCCGAGATAAGGGAAGCTGCCGATCGTTGCCTGCGATACGGGCAGCTCGGCAACATTGA
ACGCTGCGGCCTTCTGGCTTCCATCCGTGGCCGCAGCCGCCTGCGGTGATGGTTCGGCTG
CGGTGCTGGAAGGTGCGGCCGAGGAAGCGCCACCCTCTGCAGGCGCTTCGCCAGCGCGCT
TGCAGGCACCCAGTGCCAGTACCAGGCTGGCGGCCAACAGGCTCGCGCGCACTGCGGACA
TCGTCGATCCGTGCTTCTGCGTCATGAACGCACCTGCTTCATCAGTTCGTTGCAGACTTC
GCTGGTGGGCTTGTACTGGCCCTTCTTCCAGGCATCGGTGATCTTCTTCTGTGTCTGCGC
TTCGGCCGTGTCATAGGCCTGGTCGAAGCCTGCTTCGGCGCCGAACACGGTTTTTGCCTG
TGCCTTGTGGCTTGCGCGCAGCTTGGCGGCCTGTTCCGGGGTTGCGCCGCACGCCAGGGC
ATTGCCTGCATGCGTGCCTCCCAGTGCGCCGAACTGCGCCGCACCGCCGCCCTGTGCGAC
TGCGGTGCCGCTGCCGATCAGCAAGGCGGAGGTGATCACTAGCTTCGTCATGAAATACCG
CATGTTGATGTTCCTCATCCGGCCCGATAGCGGGCATCAATCCCCTGTGGCCCGAGCATA
GCAACAGGCAGTGAGTGCCAGCGTGTCGTTGCATCGCCACGGCACGGCCAGTGGTCAGGG
CGTGGACAGGAAGCGCGGGGTGCCACGACGTGGGGCAGATCCTGTCGTTGGACGGCCATC
GAACGTGCAAGCGGGACGGTCGACCAGGCATCCCCGCACGACGGAAACCCATTGATGGAT
CTGGAGCAACAAGCCCCTCTGTTGAGGGGCTGCCCCGACAGGGGCGGGGAGAGGCCGGCA
AGGGGAGGGGCCCGAACGTTGCGCAGCAACGTCTGGGGCGAAGCGCGCGCAGCGCACTTC
GCATCCCCCGCCAGTGGCTTCTGCGAGGTACAGCCGATCAGGCATCCCCGCACGGCGGAA
ACCCATTGATGGATCTGGAGCAACAAGCCCCTCTGTTGAGGGGCTGCCCCGACAGGGGCG
GGGAGAGGCCGGCAAGGGGAGGGGCCCGAACGTTGCGCAGCAACGTCTGGGGTGAAGCGC
GCGCAGCGCACTTCGCATCTCCCGCCAGCGGCTTCTGCGAGGTACAACCGATCAGGCATC
CCCCGCCAGATAACTGAAAAAGGCTGCCCGAAGGCAGCCTTTTTCAGTTATCTGGCGGAG
AGAGGGGGATTGTCGGGTGCATCCATGCACCCGATCCCGGTGCGCGCTGCGCCCCGGGAC
CCGCCTTCGGCGGTCCGGTTCTGCTCCTGCAGAACCGTCGAACCCCGGCAGGGCTTCTCT
CGCCCGATGCTCTCCGCCAGCCAAATAAAAAAGCCGCCCAGAGGGCGGCTTCTTCATTTG
TCTGGCGGAGAGAGGGGGATTCGAACCCCCGAAGCGCGGTTTAGACGCTTACACACTTTC
CAGGCGTGCTCCTTCAACCACTCGGACACCTCTCCGGATCCCTGCCATCGGCAAACGCCT
CAGCAGGGGCGCAGATTCTAGCGGGCGGCGCGGCCGGACACAAGCACCCTGATCAGGGGC
GCATCCAGCGGCATTGTTGGCGAGGGGGCTGGACAGGCATGGCACAATGGAACATCCGAT
GGAAAACGGTGGCCTGATGTCCTATCTCGTCCTTGCCCGCAAGTGGCGTCCGAAGCGTTT
CGCCGAGCTGGTGGGCCAGGAACACGTGGTCCGTGCGCTCAGCAACGCGCTGGACAGCGG
CCGGGTCCACCACGCGTTCCTGTTCACCGGCACCCGCGGCGTGGGCAAGACCACCATCGC
GCGCATCTTCGCCAAGTCGCTGAACTGCGAGCAGGGCACCAGCGCCGACCCGTGCGGCCA
GTGCGCGGCCTGCCTGGACATCGACGCCGGCCGCTACATCGACCTGCTGGAAATCGACGC
CGCGTCCAACACCGGCGTGGACGATGTGCGCGAGGTGATCGAGAACGCGCAGTACATGCC
CTCGCGCGGCAAGTACAAGGTCTACCTGATCGACGAAGTGCACATGCTGTCCAAGGCGGC
GTTCAACGCGCTGCTGAAGACGCTGGAAGAACCGCCGGAGCACGTGAAGTTCCTGCTGGC
CACCACCGATCCGCAGAAGCTGCCGGTCACCGTGCTCAGCCGCTGCCTGCAGTTCAACCT
CAAGCGCCTGGATGAAGACCAGATCCAGGGCCAGATGACCCGCATCCTGGCGGCGGAAGC
GATCGAGGCCGATGGAAGCGCCATCGTGCAGCTGGCCAAGGCCGCTGACGGCAGCCTGCG
CGATGGCCTGTCACTGCTGGACCAGGCGATCGCCTATGCCGGCGGCGCGCTGCGTGAGGA
CGTGGTGCGCACCATGCTGGGTACCGTGGACCGCACCCAGGTGGCGGCGATGCTCGATGC
GCTGGCCGACGGCGATGGCCCGCGCCTGCTGCAGGTGGTAGCCGCGCTGGCAGAGTTCTC
GCCGGACTGGAGTGGTGTGCTGGAAGCGCTGGCCGAAGGGCTGCACCGCATCCAGGTGCA
GCAGCTGGTGCCGGGCGCTGCCGCGGCGGAAGGCCTGGATGTCGCCGCATTCGCCGAGCG
CCTGCGCCCGGAAGTGGTGCAGCTCTGGTACCAGATGGCCTTGAATGGCCGCCGCGACCT
GCCGCTGGCACCCAGCCCGCGCGCGGGCTTTGAAATGGCCGTGCTGCGCATGCTGGCGTT
CCGTCCGGCCGCAGCGGTACCGCCGGTGCCGAAGGCCGTCGACGGTGCGTTGGGCGGCAC
GCCGGGTGGCAACGCTGCCGGTGGTGGCGCCGGTACCGGTAGCCACGATGCGACGCCGGC
CGCTGCTGCCGCTTCGGGCAGCCCGGCGGTAGCGGCGCAGGCCGCCGCGCCGGTGCAGGC
CGCGCCGCGCGAACCTGAACCCGAGCCCGAACCCGAACCGGCCCCGCAACCGGAACCAGA
TCCGACGCCGGAGCCCGAGCCGGTTCCGGTGGAAGAGCCCGTGTCGCCGCCGCCGGTGAA
GGCTGAGCCACAGGTGCCGGCGCCTGCCGTCACTGCAGAGGCAGGCGACGACCTGCCGCC
GTGGGCCACTGACGAAGCCGAGGCGCGTGACGAGGCATTGGCGGCCGAGATGTCCGGCCC
GGACGCCGCCATGGCTGCGCCCTGGCACGAACCGCCGGCTCCCGTCGCGGCTCCCAGCGA
GCCTGCGCCGCCCGAGCGCCCGTTCCGCGCCGAAGGCATTGCCATTGCGCCGGCCGAACA
TGCCAAGCCGGCCCCGGCGCATGCCGCCGCGCCGCAGGAAGGTGTCAGCGAGCTGGCCAC
GGCCGAAGACTGGCTGGACCTGGTCGCCAACAGCGGCCTGAGCGGCCCCTCGCGGCAGCT
GGCTGCCAACGCCGCCTTCATCAGCTGCCAGCACGGGACCTTGAAACTGGGCCTTTCGCC
CGGATTTGAATACCTGCGCTCGGAGCGCGCGCTGGCTGCCCTGGGCGAGATGCTGCAGAA
GGCCCTCGGCCAGGCGCCGAAGATCGTGGTCGAGACCGTGGAAACCGAACACGTTCCGGC
CGAGACCCTGCATCAGCGGGCCGACCGCCAGCGTGGCGAGCGGCAGCAGGTGGCAGAGGC
CGTTTTCATGGACGACCCGGAAGTGCAGGTGCTGATCCAGCAGCACGGTGCCCGGGTTGT
TTCCGATTCCATCCGTTCTTTTGACGAGTAAGACACCATGCGCGGAAACATCGCCCAACT
GATGCAGCAGGCCCAGAAGATGCAGGAAAACCTGCAGAAGGCCCAGGAAGAAATCGCCAA
GATCGAAGTGACCGGCAGTGCCGGTGGCGGCATGGTCAGCGTGACCCTGACCGGCGCCAA
GGAATGCCGCAAGGTGCGCATCGATCCGTCGCTGACCAGCGACCCGGAGATGCTGGAAGA
CCTGATCGCCGCCGCCTTCAACGACGCTTCGAACAAGATCGACGCCGAGTCGAAGTCGAA
GATGGGTTCGGCCACCGCCGGCATGCAGCTGCCGCCGGGCATGAAGCTGCCGTTCTGATT
GCCAGCGTGGCACCCGTGCAAGCGGGTGCCACAGAATCTGTAGCTGTCGAGCCTGCTCGA
CGCCATGAAAGCATGCCGCCGTGTCCGCACCCCTGCTTGAACAATTGATCGACGCACTGC
GGGTGCTGCCTGGCGTGGGCCAGAAGACCGCACAGCGCATGGCGTACCACCTGCTCGAGC
GCGAGCGCGAAGGTGGCCAGCGACTGGCCGAAGCCCTGGCGCTGGCGGTGGAGCGCATCG
GCCACTGCGCGCAGTGCCGCGACTTCAGCGAAACCGAGCTGTGCCCGACCTGTGCCAACA
GCAGCCGCGAGCGCAGCCAGCTGTGCGTGGTCGAATCGCCGGCCGACCGCCTGGCCATCG
AAAACGCCACCGGCTTCCGCGGTGTCTACTTCGTGCTGCAGGGCCGGCTGTCGCCGCTCG
ATGGCATCGGCCCGCGCGAGCTGGGCCTGGAGCAGCTGGAGCAGCGTCTGGCCGAAGGTG
AGGTGCAGGAGCTGATCATCGCCACCAGTGCCACCGTCGAAGGCGAAGCCACCGCGCACT
ACCTGGCGCAGCTGGCGCGCGCGCGCAAGGTGCAGCCCAGCCGGCTGGCACAGGGCCTGC
CGCTCGGTGGCGAGCTTGAATACGTTGACCGTGGCACGCTGTCGCACGCGTTCGGAACGC
GCAGCGAATTCCGCGATTGAGCGCCACCCGGGCATCGCCCGGCGCGGCCGGCCTACAATG
CGGAAGACACTCCCGCCGAGGCCGACCATGAGCAACGAAACCCTCTTCAGCAAGATCATC
CGTCGCGAGATCCCGGCCACCATCGTCTACGAGGACGACGAGGTGCTGGGCTTCAAGGAC
ATCGCACCGCAGGCGCCGGTGCACGTACTGTTCATTCCGAAGAACGAGATCATCCCGACC
CTGGACGACCTGCAGCCGTCGCAGGCGCACCTGATCGGGAAGCTTGCCCTGGCTGCCGCC
GAATATGCGCGCCGCGAAGGGTTCGCGCAGGACGGCTACCGCATCGTGATGAACTGCCGC
GAGGATGCCGGGCAGACCGTGTTCCACATCCACATGCACCTGCTGGCCGGTGCGCCGCTG
GGGCATTTCGGTACGCCGGGGCGCTGAGCGCCCGGCATCCACCATTGCCCGCAGTGGATC
CATGCGATGCGTGGATGAAAAAAGGCCGCCCGAAGGCGGCCTTTTTCGATCACGCATGGC
CGGTGGCGATCACCACCAGCCCCAACGGCCGTAACCACCCCAGTACGGGCCATACGGGCC
CGGGCCCCACGGGCCATAGGGGTAGGGCACCACATCGACCTGGCGCTGTTCCGGCCACAG
GTAGATCACATCGGCCGACAGCTTCGGCAGGCGATAGTCGTACTCCCCGATGCGGGTGTT
CTGGTAGCCGTCGATCTTGCCGATGAAGGTCACGTCGCGGCCGGCTTCAAACACGGCCGG
GTCGTAGAAGCCGGCGCGGCAGGCAATGAAGCGGCCGTCGCTGGCGTCGGACGAGGTGGT
GTTCGGGCGGCCACTGGCGTTGAGGGGGCGCGAGATCATCTGGAAGCAGGTCTCGCCCTG
GCCGGGCTTGGTCTCGATGATGCGACCACCCCATCGGACCGGCGTGCCGACCTGCTGGGT
GGCGACCGAGTCGCGCGGGGAGACCAGGCTGAACTGTCCCTGCAGCGGCTTGGGGGCCGT
GGCGCAGGCCGACAGGGCCAGCGTGGCCACAGCGGTGAGGAGGAACTTGGTGTTCATGGG
GAGGCTCCGGAAGTCGGGCGATGCCTGCGCAGGTCCCGCAATAATGAAGCGAGGTCAGTG
CAAGTTCCAGCGTAACGCGCGTCGGCGAAACGCTGGCTGAGTGCCAGCAGGGCGGGGTCG
GGGCGCACGGCGTGTACCCGTCGTGACCAGTCGCATGCCGTCTCGTGGGGTACGCGGGCC
AGGCCAAGGCGCGCATAGCGCCGCCCCAGCCGGTGCCAGGCGCGCAGCAGCGGGTCGCGC
TCGCGCTCGCCGCGGGCCAGCAGCCAGGCCATCCATGCCAATGCCAGCAGTGCGGCGACC
ACGAAGCCGGCCACCAGCTGCGCCGGCCCGAGATCATCCAGCCCGAACGGCCTGAGCAGC
TGCTGCTGACGGCGTGCGTCGAAGGAAAGCACCAGGTCGTTCCAGCCACGGCGCAGCCAG
TCACCCATCTGCCCCAGCTGCAGCCAGCGCTGCTGCAGCGGGGTGTCCGTGCCGGCCTGC
AAGCGGTCGTCCAGCGTGTCCAGGATGCGTTCCGGTGCCACGGCCGCAGTCGGGTCCACC
CGGACCCAGCCGCGCTGGGGCAGCCAGACTTCGGCCCAGGCGTGGGCGTCCATGCGCCGC
ACTACCCAGTAGTCCCCGATGCGGTTGCGGGTGCCACCTGCGAAGCCGGTCACCACCCGG
GCCGGAATGCCGGCGTTGCGCATCAGCACCACGAAGGCCGAGCTGAAGTGCTGGCAGAAG
CCGGCCTTGTAGTTGAACAGGAAATCGTCGACCGGATCGCGCCCGGCCACCGGGGTATCG
AGCGTGTAGGAGAAGTCGCGGGTGATCCACTGCAGCGCTCGGCGGACGATGGCTTCGTCA
TCGTTGCCGGCCTCCTGCCGCCATTGCCGTGCCAGCTGGGCGGTGCGCGGATTGAAGCCG
GGGGGAAGCTGCAGCGCGGCACGGCGCAGGTAGGGCGACAGATCGGTGTCGAACCGTTGC
GGAGGCGCCGAATGCAACCGCCAGCGGCTGAGCGCGGACAGCGTGCGGTCGCTGCGCAGG
CTCATGTCCGCATCGAAACTGCTGCCTTCCGGTGCGCGGCTGGGCAGGTCCAGGGCCACC
AGCAGGCGACGGTCGGTGGGTTCGTAGTCGATCTGGTAGTCCCATCCCTGTGCGGCGGCT
TTGACCACGGGGGCGGGGCGCCGGGCCGTCGCGCGATCGCGGCTCCAGCGGTGGCCATCG
AAGGAAGTCAGCACCGGGCCGCGCCAATAGCGCTGCGCGGGCTCGGGCACCGCGCCGAAG
AACTGCACGCGCAGCGCCGGGGTGTCGTCGGCCATCAGGTCCAGCCATTGGTCCGGCGCC
ATGCTGTCAGCCAGGCCGGGTGTACCCACCGCTCGTTCGGGTACGCCCCACAACGGCGTG
GACAAGCGCGGGAACAGCCAGAAGCAGGCCAGTGCCAGCGGCAGGCCGATGCCAAGCAGG
CGGCCGACGCCGCGCAGTTGACCGTGCAGTGGCAGGCGTGGGCTGCGGCCCTCGTCCTGG
GCCAGGCGTTGCAGGGCCAGCAGTGCGGCAACCGCGGCCAGCGCAGCCAGTCCCGTGGTC
AGCGGGCCCTGGTCGAGCAGGAAGGCCGCGAACGGCGAGAACAGCGCGAAACCGAGCAGG
CTGCGCGCATCACGCAGGTTGCGCAGTTCGCTGGATTTGATGGCCAGCATCGCCGCCAGC
AGCGCACAGCCGGTATCACGCCCCGGCCGCACCATGCCCATCTGCCAGACAATGGTGGCG
AGCATGGCCAGCACCAGCAGCAGGCGCACCGGTATCGGCAGCACCCGCCGCCAGGAAAGC
GCAGCGGTCAGCACGGCGGTGATCGCGATCACGACGGCCAGCACCGGCGGCAGCTGCAGC
AGCAGTGGCAGCAGCGCCAGCGCTGCGCTGGCCAGGGTCCAGCTGCGGGCGTTGCGATCG
AGCAGGACGGCAGGCTCAGTCATGGGGCATCAGCGCCAGTGCGCGCAGGCACAGGTGGTG
GTGGCTGGCGCCCTGGCCGGGCCCGAACGGGGGATGGGCTGGAAGCAGCAGCGTGTAGCG
CCGGCCTTCGCGCTCGGCCATGTCGACCCAGCGTGCCAACCGCGCGATGCGTGCTTCATG
GCCCAGCGGCGCCAGCGTGCGCCAGTCCAGCACCACTTCGATGCCGATCGGCTTCTCGTA
TTCGCGTACCAGCAGGCTGTCGCGGCGTGCCGAGTGTTTCCAGGCAATGCTGCGCGGGGC
GTCGCCGGCACGATAGGGGCGCAGCTGGTGCAGCTCTTCGCCACTGGCATGGGCGCGGGT
GTGCAGTGGATCGCTGCCACTTTCCGGAAGGGGTGGTGCCAGTGCCTCGGCCAGTGGATA
GACCAGCAGCGGCTGCTCCGGCCACACCCACGACCATGCCCGCACCAGCCCCAGCGGCTG
CGTGCTGGACAGGCGGATGCGCGGCAGTTCCAGCCAGCCGCGGCGCTCGCTGGGGACATC
CAGCTCCACTTCGCCGCGACCGTGTGCAGGCAGTGCGACCCACGCCTCGCTTGCGCCCAG
CTGCAGGTGCAGCCCGTGGCGCGCGCGCGGGTCGCGCAACGACAGGTCCACGCGCAGGCG
CAGGGGGTGCCCGGCCGGAACCGGCTCGGCGGAGATTGCATCGATCTGTATGCCGGACAG
CTGCAGGTGCGCGGCAATGGCGCTGGCGATCGCTGCTGCGGCCAGCAATAGTGCCAGCAG
CAGGGCCGGGTTGTTGTTGTAGTTCAATGCGCCCAGCAGCATCGCCGACAGCAGGGTGGC
GACGAACAGGCCGAAGCGCGTCGGCAGTACATAGATGCGATGGCGATCCAGTCGCTGCGG
CAGGGCTTCGGGCCTGCGTGGGCGTGCCAGCAGCTGCATGCGTGCCCAGCGTGTGGCCAC
CTTCAGTCCACCGCGACGGTCTGCAGGATCGCCCGCGCCAATGCCGGCCCGGAGCTGGAT
TCGGCCTCCGCCACCAGGCGATGGCCGGCCACTGCCACGAACAGGGTCTGCACGTCTTCG
GGCACCACATGCCCGCGGCCGAGCAGTAGTGCATGCGCCCTGGCGGCACGCAGCAGGGCC
AGCCCGGCGCGCGGTGACAGGCCCACGCGTACGCCGGCATGCTGGCGGCTGCGGGTCAAC
AGTGCCTGCACGTAGTCGATCAGCGCGTCGCTGGCGTGTACCTGGCCAACGGCTTCACGC
AGCGCACGCACCTGGGTGTCATCCAGCTTCGGCACCGCGCGGGCGATTAGGTCGCGGCGA
TCGCTGCCACGCAGCAGCTCGCGCTCGGCCTGCACGCTCGGGTAGCCCATCGCCAGCCGC
AGCAGGAAACGATCGAGCTGCGAATCCGGCAACGGGAAGGTGCCGGACAGGTCGACCGGG
TTCTGCGTGGCGATCACGAAGAATGGATCGGGCAGTGGATGCGTCTGTCCATCCAGGGTG
ACCTGCTGCTCGGCCATCGCCTCCAGCAACGCACTCTGCGTGCGCGGCGGTGCGCGGTTG
ATCTCATCGGCCAGCAGCACGTGGGTGAACACCGGGCCGGGGTGGAACTGGAACTGGCGG
CTGCCGGCCTCGTACACCGATACGCCCAGTACGTCCGCCGGCAACAGGTCGGAAGTGAAC
TGCACGCGCTGGAAGCTGAGGCCGAGGCTGCTGGCCAATGCATGCGCCAGCGTGGTCTTG
CCCAGCCCGGGCAGATCTTCGATGAGCAGGTGGCCGCCGGAAAGCAGGGCGACAAAGGCC
AGCCTGACTTCCGGCACCTTGCCCAGTACCAGTGCGTTCACCTGATCCTGTGCCTCCCGC
AGGGCCTGGCGCAGTTGATCGGTTAGCATGCTGGGATTGGGGGACGAGGCTGGCATGATC
GTCTCAGGTCTGGAATCCACTCGATTATCCATAGAGCAATGCAAGGCGAACAGCGCGCGC
GGGCAATATTTCTCTGGTTATGGACGCTGATCACAGCGGCCAAGCTGGTGGTGGCTGCAC
GCCTGCCGCTGTTTGTCGATGAGGCGTTCTATTGGCAGGAAGGCCAGCACCTGGCCGCCG
CCTATTCCGACCTGCCGGGGTTGACAGCATGGCTTGCACGCCTGGGCGTGGAAATCGGTG
GCCATCACGTGCTCGCATTGCGCCTGCCGTTCCTGGCCATCGGTGCGTTGCTGCCGTTGC
TGGTGGTGCGCATCGCCACGCGCTGGTTTGGCAACGTCGCAGGGTGGCAGGCGGGCAGCC
TGACCCTGCTGATGCCGCTGTCGGCCACGCTGGGCCTGCTGGCCGTGCCGGATGTGCCGA
TGGCGCTTGCGGCGGTGATCTGCCTGCACGCCGGTGCGCGCCTGCTGCACAACGTGGATG
CGTCGTCGGCGATGAAGCTGGCGCTGGGCCTGCTGATCGGTGCGCTCAGCCACTACCGTT
TCATTGGCGTCATCGGTGTCGGCTTCATTGCGCTGCTGGCGCTGCCGCAGGGCCGCCGCA
TGCTGGCCGACCCGCGCGTATGGGTGGCGCTGGCGGTGGGTGTACTGGCCTGGCTGCCGT
TGCTGGCGTGGAATGCGGACAACCATGATGCCGGCCTGAAGTTCCAGGTGGTCGAGCGCC
ACCCGTGGACGTTCGAGTGGGAAGGGCTGTGGTTCCTGGTGATCCAGCCGATGCTGGTGA
CGCCGATCCTGTGCATCGCGATGTGGAAGGTCGCCCTGGCGGGTACCCGCAGCGGTGGTG
GTGTGCGGGTGCAATGGCGCTATTTCGGCCTGGTGGGCGGGGTGTCAACGCTGGGCATCT
TCCTGCTGGGCTTCTTCACCGATGTCGAGCGGATCAGTTTCCATTGGCCGTTGCCGGGCT
ACCTGGCGCTGCTGGTGGCCGTGCCGGTGGTCCTCAACGGCTGGCCACGCTGGCTGCGCC
GCACCGGCTGGTGGCTGGCAGCTGCAGGCACCGTACTGGCTTTCGGCTACTACCTGATGG
CGTCCACGCCGGCGCTGCGCGAGCAGATGGCTGGCAGCAAGTACTACCCGCGCAACTTTG
CCGGCTGGCAGCCGCTGGCCGTGGCGGTGCGCGACGAACTGCGGCAGATGCCGCCGGGCA
CGCGTGTGCTGGCGGGCAACTTCAAGGTCGGTGCCGAACTGGGCTTCCAGCTGGGCAACG
GTGATATCGAGGTGTTGCCGCATCCGCTCAACGACAAGCATGGGCGGACCGCACAGCTGG
CACAGTGGGGCCTGCTGCACGAAGGCCCGCGCAGTGCGCCGATGCTGCTGGTGCTGTCAC
CCAGCGACCAGCGCTACCGCGATCTGCTGGCGCGCTATCACGCCATCTGCGAGCAGGTGG
GGCCGTTGCCGGCGCCGCGCGTGGTCAGCAGCGATCATGGTTTCCAGCGCTTCCTGCTGT
TCCAGCTGCCGGTGCAGCGCGCGCAGGGGCCCTGCGTGACGCCGGCAATGGCCTGGCTGG
ATGCGCCGTCCAACGGTGAGAAGGTCTCCGGAACGCTCGCCATCAAGGGCTGGGCATTCA
AGGATGGCGTGGGGTTGGCGCGCATCGAAGTGCTGGTCGATGGCCATTCGATTGGCGATG
CGCGCTACGGGCGCATGTTCGACATCCGCCACACCTGGCCGGACAGCACCGATCCGCAAC
ATCCGGCGGTGGGCTTCGACGCATCGCTGGATACCACCACGCTGGCGCCGGGGCGGCATT
GGCTTGGCCTGCGCCTGCACGGCCGCGACGGCAGCGTGGAGGCGTGGCAGGAGCAGCCGT
TCGAAGTTCGTTGAGGTCCCCTGGTCCTGTAGAGCCGAGCCGATGCTCGGCTGCTTCTGC
TACAGATGGCGGGCAGCCTCGAAAAAACGGCCGAGCAAGGGCTCGGCTCCACCGTTCACG
GCACCGCGAATCCAGCCCTGCGCAGCAGGCCGCACAGCGCGATCAGTGGCAGGCCGACCA
GCGCGGTCGGGTCGCGGTTGTCGATTGCCTCGAACAGGCTGATGCCCAGGCCCTCGCACT
TGAAGCTGCCGGCGCAGTCCAGCGGCTGCTCGGCGGCGACGTAGCGGATGATTTCCTGCG
GGTCCAGCACGCGGAAGCGTACTTCGGTCAGATCCAGGGTGGCGAGGGATTCTCCATCCC
GCCTGAGACTGATTGCCGTGTGAAAACGCACCGTCTGTCCGGACATTGCCGCCAGCTGCG
CACAGGCCGCCTCGGCCGTGCCCGGCTTGCCCAGCGGCTGGCCGTTCAGGTCGGCCACCT
GGTCCGAGCCGATCACCCAGGCGCCCGGATGGCGGGCGGCCACGTCGGCGGCCTTGGCGG
CGGCCAGGCGCGTGGCCAGGGCCAGCGGGGTCTCGGCGCCCAGAGGGGTTTCATCCACGT
CCGGGCGTGCGCAGTCGAAGGGCAGGCCCAGCCGTTCCAGCAGTTCGCGACGGTAGCGGG
AGGTGGAGGCCAGGACCAGTGACATGTGACAATACCGGGGCAGGGCGCGGCAGTCTGGCC
CCTCCACGGCGCCAGCGGCAAGTGCTGCAGGGCGGGCATTTGACAGCGGGCGGTGCGATC
CTTAGTATTCAGCGGCTTATGTCCGCGAACGTGCCCGAAACGCTGGATGCCTGGCGGATG
GTTGTAGCGCGAAGGCGCTTCGACGGTCAGGTCTCCCTGGCTGAATTGACCCGCCTGCAG
GGGTTGGTCGCAGATACCGACGGCGAGTGTGTCTACTCGCTTGAATTCGGTCGCGACGAC
GTCTTGCGGGTATCCTATGTGGAACTGACCATCGACACCGCGCTGCCGCTGACCTGTCAG
CGCAGCATGCAGCGATTCCTGTTGCCGGTGAAGGTGACCCAGAGGCTTGGCCTGATCCGC
GACGAGGACGAGGAATCGTCCCTGCCGGAGGAATACGAGGCGTTGCTGGTGCCGGAAGAC
GGCCAGCTGCGTCCGCTGGATCTGGTCGAGGACGAATTGGTGCTGGCGGTGCCCGTGGTG
CCGCTGTCGCCCGACGGTGAAGCAGTCGACAAGGACTGGGCACCGAGCGAAGAAGAAACG
AAGAAGGCCAACCCGTTTGCGGCGTTGGCAGCACTGAAGAAACAATAGCAGCCGGATTGT
CGTCGGCGGCTGCGGCGAAAGCGAAAGTGTGCTGGGCGCTGGCGTCCTGCGCGACGATAC
GACGAAGCAAATCGAACCGAGTTTGGAGCAATCCCATGGCTGTGCAGAAATCCCGTGTCA
CCCCGTCCCGCCGCGGCATGCGTCGTGCCCACGACGCCCTGAGCGCCAAGCAGCTGTCGA
CCGACCCGACCACCGGCGAAGTGCACCTGCGTCACCACATCACTGCCGACGGTTTCTACC
GCGGCAAGAAGGTCATCCAGACCAAGACCTCGGCCGTCGAAGAAGATTGATGTGCCGGGA
AGGCCGCTGCCTCCGGGCAGCGGCCTTTGCCTTCTTTCCCGGGCGTGCCGGTGATCGGCG
GCCCGCGCAACAGGAAACATGATGAGCAAGCGGATCTATTCGAGGATCGCGGGCACCGGT
AGCTATTTGCCGGAAAAAGTCCTGACCAACGCCGACCTGGAAAAAATGGTCGAAACCTCG
GATGAGTGGATCCAGTCGCGCACCGGTATTCGTGAACGGCACATCGCGGCCGAAGGCGAA
ACCACCAGCGACCTTGGCTACAACGCCGCCCTGCGCGCGCTTGAAGCCGCAGGCATCGAT
GCCTCGCAGCTCGACATGATCGTGGTCGGCACGACCACCCCTGATCTCATTTTCCCGTCC
ACCGCGTGCCTGATCCAGGCCAAGCTCGGTGTGGCCGGGTGCCCCGCCTTCGACGTCAAC
GCAGCCTGTTCCGGCTTCGTATTCGCGCTGGGTGTGGCTGACAAGTTCATCCGCTCCGGC
GACTGCAAGCACGTGCTGGTGATCGGCACCGAAACGCTGACCCGCATGGTCGACTGGAAC
GATCGCACCACCTGCGTGCTGTTCGGCGATGGCGCCGGCGCCGTCGTGCTCAAGGCCGAC
GAAGACACCGGCATCCTCAGCACCCACCTGCATGCCGATGGCAGCAAGAAGGAACTGCTG
TGGAACCCGGTCGGCGTTTCGACCGGCTTCAAGGACGGCGCCAACGGTGGCGGCACCATC
AACATGAAGGGCAACGACGTGTTCAAGTACGCCGTCAAGGCGCTGGACTCGGTCGTGGAC
GAGACCCTGGCCGCCAACGGCCTGGACAAGTCCGACCTGGACTGGCTGATCCCGCACCAG
GCCAACCTGCGCATCATCGAAGCCACCGCCAAGCGGCTGGAGATGTCGATGGACCAGGTC
GTGGTGACCGTCGACAAGCACGGCAACACCTCCTCCGGCTCGGTGCCGCTGGCGCTGGAT
GCCGCGGTGCGTTCGGGCAAGGTCGAGCGTGGCCAGTTGCTGCTGCTGGAGGCCTTCGGC
GGCGGCTTCACCTGGGGTTCGGCCCTGCTGCGCTATTGATAGTGCAAGTTACGACAATGT
GAAGTCTTGTCGTTACGGCCCCTCCGGGGCCGTAACGCGTTTAAGGAGGACCTGTCATGG
TTGAGCCCATCGTCATCGAAGGGCAACGTGCCTGGCTGAAGCAGTACGGCAAGGGAAGCC
GGGCAATGGCCCTGGGCCTGCTCAATTTTGTTGCGCGCCGTTTCCATCTGGATGCGCTGC
GCCCGCCGCCGCACCGCGGTGGCGACGCCGCACGCGAAACCGAGGCCCGCCGCCTCGCGG
AACTGCAGGCGCAGGGTGTGAACGTGCCGGACGTACTGGGCACCGGCCATGCCGCGCTGG
TGATCGGCGACAACGGCAGCTCGTTCAATACCTGCCTGCGCGAAGCCGACGAAGCCGGTC
GCGATCGGCTGGTGATGGCGGCGATGCTGGCCATTGCTGAAGCTCATGCCCGCGGCGCCT
ATTTCGGCCAGCCGTTGCCGCGCAACCTCACATGGGATGGCGAGAAGGTCGGCTTCATCG
ATTTCGAGGAAGATCCGCTGGAAGTGATGGATCTGTCCGAAGCGCAGGCCCGCGACTGGC
TGATGTTCGGTTACGGCGTGGCCAAGTACTACGCCGACCGCGCCGGGCACCTGCAGGCGA
TGATGGCCGAGGCGATGGGTGACGTTCAGGCGCCGGTGCGCGAGCACGTGCATGCGGTCA
GCGGCCGCCTGCGCAGCCTGGCCCGGGTCTGCATGAAGCTGGGCCGTTCGGCGCGCGCGC
TGGCCCATTCCATCTTCATCGCCCACGGCGCCAGCACCGCCGGCGTGTTGATGCTGGTGG
GCCTGTGCGTGGATTTCCTCGCCGACGGCGACCTGGACGTCCTGCAGCTGTTCTGCTGAG
GCTGATAGGGGTCAGATCCCTTTTCCGCAGGAAAAGGGATCTGACCCCGTTGCGCTTGCC
CGGCCATTCACCATACGCGTGCATACGCGCACGTACAGACGACACGGCATGTTCCCCCTT
ATCATGGCCCGCTTCGATTGCAACAAGCGGATGACCGCGTGACCGTATCCACCCTCGCTT
TTGTCTTCCCCGGCCAGGGCTCGCAGTCTGTGGGCATGGTGGCCGAGCTGGCCGAACTGC
ACCCACAGGTGCGTGAAGCCTTCACCGAGGCATCCGATGGTGCCGGCGTCGACCTGTGGG
CGCTGTCCCAGGGCGGCCCGGAGGAAATGCTCAACCGTACCGAATACACCCAGCCGGCCC
TGCTGGCCGCGAGCATCGGCGTGTGGCGCGCCTGGAACGCCGTGGGCGGTCCGCGCCCGT
CGGTATTGGCCGGCCACAGCCTGGGCGAGTACACCGCCCTGGTTGCCGCAGGCGCACTGA
GCCTGCATGACGGTGCGCACCTGGTGCGCCTGCGCGGCCAGCTGATGCAGGAAGCCGCAC
CGGCCGGTGTCGGCGCCATGGCCGCCGTGCTCGGCGCTGAAGACCAGCTGGTGCTGGACG
TCTGCGCCGAAGCGGCAGGCAGCCAGGTGGTGGTGCCGGCCAACTTCAATTCGCCGGGCC
AGATCGTGATCGGTGGCGACGCCGACGCGGTCGACCGTGCGCTGGCGCTGCTGGCCGAGA
AGGGCGTGCGCAAGGCGGTCAAGCTGGCCGTCAGCGTGCCCTCGCACACCCCGCTCATGC
GCGAAGCCGCCAACCGCCTGGCCGAAGTGATGGCCGGCCTGTCCTGGCACGCGCCGCAGC
TGCCGGTGGTGCAGAACGTCGACGCCCAGGTGCACAGCGGCATCGACGCGATCCGCACCG
CGCTGGTCCAGCAGCTGTACCAGCCGGTACAGTGGACCGGGTGCGTGCAGGCGCTGGCTG
CCCGTGGCGTCACCCGGATCGCCGAGTGCGGCCCGGGCAAGGTGCTGACCGGCCTGGTCA
AGCGCATCGACAAGGCCATCGACGGCCGTTCGCTGGCCACGCCGGGCGACTTCGAAGCCG
CCCGCGAGGCATGGTCGGCCTGATCCCCCCTGTTCCTGCCGACCGTACCGGTGGCCGCGG
CAAGCGGCACGGGTGCGGCGGTCGCCCCAGCCTGAGGAAAACATCATGAGCAAGCCCCTG
CAGGGTGAAATCGCACTGGTCACCGGCGCCAGCCGTGGCATCGGTGCCGCCATCGCCGAT
CTGCTGGCCGCCCAGGGCGCCACCGTCATCGGTACCGCCACCACTGAATCCGGCGCTGCC
GCGATCGGCGAACGCCTGGCCGCCCACGGTGGTCACGGCCGCGCGCTGAACGTCACCGAT
GCCGCCGCGCTGGACAGCGTGCTCGATGGCATCGCCAAGGAATTCGGCCCGATCTCGATC
CTGGTCAACAATGCCGGCATCACCCGCGACAACCTGCTCATGCGCATGAAGGACGAGGAC
TGGGCGTCGATCATCGACACCAACCTGACCAGCGTGTTCCGCACCAGCAAGGCGGTGATG
CGCGGCATGATGAAGGCGCGCAAGGGCCGCATCATCAACATCGCATCGGTGGTGGGCGTG
ACCGGCAATGCCGGCCAAGCCAACTACGCCGCGGCCAAGGCGGGCATCATCGGCTTCAGC
AAGTCGCTGGCCAAGGAAATCGGTTCGCGCGGCGTCACCGTCAATGTTGTCGCACCTGGC
TTCATCGACACCGACATGACCAAGGCGTTGCCGGAAGAAGCGCGCACCGCGCTGATCAAT
GACATCGCCCTCGAACGCCTGGGGTCGCCGGAAGACATCGCCCATGCGGTGGCCTTCCTG
GCCAGCCCGGCTGCCGGTTACATCACCGGCGAAACCCTCCATGTGAACGGCGGCATGTAC
ATGCCGTAAGCAAGGGGCGCAGGGATTGCGCCGCAAGTGGTTGATCTGCGGAGGTTTTTG
CTGCAATGCAAGGCCGCGCCGGTTTCCACTACACTATCCCACGGCCATCGCCTTTGATGG
CGACCACTTTTGAACCACAACTCCATCTGGAGCGAGATCCCATGAGCACCATCGAAGAAC
GCGTCAAGAAAATCGTCGTCGAACAGCTTGGCGTCAAGGAAGAAGAAGTCACCAACAGCG
CATCGTTCGTCGATGACCTGGGCGCTGACTCGCTGGACACCGTCGAGCTGGTGATGGCCC
TGGAAGAAGAATTCGAGTGCGAGATCCCGGACGAAGAAGCCGAGAAGATCAGCACCGTGC
AGGCCGCCATCGACTACATCAAGGCCCACGTCAAGGCCTGATGTCAGACGGCAGTGCGCG
CGCGGGCCCACGCTCGCCGCGCACCGCACCCCATGGGGCCGCAGTTGCGGCCCCGTGTGT
TTGAGCATCACACCGAAGCAAACCGAGTTGCCCGTTGAAATCAGCCGGGTCAGGAGAATC
AGCAATGAAGCGTCGCGTCGTCGTAACCGGCCTGGGTATCGTCTCGCCGTTGGGCAATGA
TCTGGCCAGCAGCTGGGAAGGCATCACCCACGGTCGTTCGGGCATCGGTCCGCTGACCAA
CGTTGCGGATGCCTATCTGGATCGGTTCACCACCAAGATTGCCGGTGAGGTCAAGGGATT
CGACATCACCGCCGACAATGAACTGTTCGGCAAGTTCCGGGTCAGCGGCAAGGATGCCAA
GAAGATGGACCCGTTCATCCATTACGGCCTCGGTGCCTCGTTCATGGCCCTGCACGACTC
GGGCCTGGAGATCACCGACGCCAATGCCGAGCGCATCGGCGCCATCGTCGGCGCCGGCAT
CGGCGGCCTGCTCGGTATCGAAGAGCAGACCATCGAGTTCCACGAGGGCAAGAAGATCTC
GCCCTTCTACGTGCCCAAGACCATCATCAACATGCTGCCGGGCCAGCTGAGCATCATCAC
CGGCCTGAAGGGCCCGTCGTTCTCGGCGGTGTCGGCCTGCGCGACCTCGAACCATTCGAT
CGGTACCGCGATGCGCATGATCCAGTACGGCGACGCCGACGTGATGGTGGTTGGCGGTGC
CGAACGTGGCTCGTCGCCGACCGCACTGGGTGGCTTCTGCGCGATGAAGGCCATGAGTAC
CCGCAACGACGCCCCGGAACAGGCCTCCCGCCCATGGGACAAGGACCGTGACGGCTTCGT
GCTGGGCGACGGCGCCGGCATCCTGATCCTGGAAGAGTACGAGCACGCCAAGGCGCGTGG
CGCGAAGATCTACTGTGAACTGGCCGGCTTCGGCGCAAGCTCCGACGCGTACCACATGAC
CGCACCGAGCGAGAACGGCGAAGGCGCCGCGCGCTGCATGGCCATGGCTATGAAGGACGC
GGGCGTGAGCCCGGAACAGGTGGGCTACCTCAACGCGCACGGTACCTCCACGCCGCTGGG
CGACCTGGGCGAGACCATGGCGATGAAGACCGCCTTCGGCGACCACGCCTACAAGATGAT
GGTCAGCTCCACCAAGTCGATGACCGGCCACCTGCTGGGTGCTGCCGGCGGCGTGGAAGC
GATCTTCTCGGTGATGGCACTGCAGGACAACGTCATCCCGCCGACCATCAACCTGCAGCA
GCCGGGCGAAGGCTGCGACCTGGACTACGTGCCCAACGAAGCGCGCCAGGCCAAGGTCGA
CGTGGTGATGTCCAATGGCTTCGGCTTCGGCGGCACCAACGGCACGCTGGTCTTCAAGCG
CGTCTGACCGAGTTGTAGCGTCGGGCCATGCTCGACGCCGCGTTCTACGGAGCCGCCGCA
AGGCGGCTTCCGTGCATCTGAACCCCCGAACTGGCCGCCATGACCCACGCACCGCTGATC
CACCCGCTGCCGCACCCGATCGATCTGCTGGCCCTGCAGCAGCATGACCCGGCGCGCTTC
CCGCTGCTGATGGAATCCACTGCCTCGGGCACCGCGCAGGGCCGCTGGAGCCTGCTGCTG
GCCACGCAGGGCGACTGCCTGCGGCTGGATGCCGATGGCCAGGTGCGCGACCAGCACGAC
GCGGTGCACGCCGGCAGCTTCCTGCAGGTGCTGGACCGTGCCTGGCAGCGCGAACGCCTG
CTGCATGACGGCAGCCGCAGCCTGCCGTTCCGCGGCGGCTGGGCGTTGATGCTCGATTAC
GAAGTGGCCAGCCAGATCGAACCGGTGCTGCCGGCGCGTGCGCGCGAGGACGGCCGCCCG
ACCGCGCTGGCGCTGCGCTGCCCGGCCGCGGTGCTGCATGACCATCACAACGGCGCCAGC
TTCGTCATCGCCGAGGCCGGCGAGCAGGCGTTGCTGGATGCGCTGGTGGCACTGGCCTCG
GCCGCGCTGCCCGAGGCCGGGCAGGGCTGGCAGCCGCCGCAGGCGGTGGGCGAGGATGCG
CCGCAGCGCTTCACCGACGGCGTGCGCCGGGTGATCGAGTACCTGCGTGCCGGCGACGTG
TTCCAGGTGAACCTGTCGCGGCGCTGGAGCGCGCAGTTTGCCGCGCCGGTCAGCCCGCAG
GCGCTGTACGCGCAGCTGCGCCGCGCCAACCCGGCACCGTTCGCCGGCCTGTTCAGCGCG
CACGGCCGCCATGTGGTCAGTTCCTCGCCGGAGCGGCTGGTGTCGGTGCATGCCGGCCAC
GCGCAGACCCGTCCGATTGCCGGCACGCGTCCGCGCTTCGAGGGGGACGATGATGCCGCG
CGCATCCAGGAGCTGGTCGGCCACCCCAAGGAGCGCGCCGAGCACGTGATGCTGATCGAC
CTGGAGCGCAACGACCTGGGCCGCATCTGCATGCCCGGTACCGTGGTGGTCGACGAGCTG
ATGACCGTGGAGAGCTACGCGCATGTGCACCACATCGTCAGCAACGTCAGCGGCCACCTG
CGCCCCGATGTGACCCCGGGCGAGGTGATCGCCGCGACCTTCCCGGGCGGCACCATCACC
GGCTGCCCCAAGGTGCGCTGCATGCAGATCATCAGCGAGCTGGAGCAGGTGCCGCGTGGT
GCCTACACCGGCGCGTTCGGCTGGCTTAACCGCGATGGCGACCTGGACCTGAACATCCTG
ATCCGCACCGCCGAAGTGGACGGCCACCAGGTCAGCTTCCGCACCGGCGCCGGCATCGTG
GTCGATTCGGACCCGGACAAGGAACTGGACGAGACCCGCGCCAAGGCCCGCGGCCTGCTG
CGCGCGCTCGGCCAGCAGGGCTGATCCGGTCGGGGTCGGATCCCTTGCGCACCGCGCGAG
GGCTCTGACCCCCGCAGTCATGCCGCCGGGCGTTCATCCACGCATGGCGTGGATCTACTG
ATCGACCGTTGGCCGGCACGCAGGCGCCACCCCGGTCATGACCCCAATCCACCGGCACGG
TATCCTGCACGACGGAATCGAGTTCAGAGGTAGTCCATGGCGGGAGCCAAGCGCGGGTGT
CTGTTCGTGGTAACGCTGGTGGTGGTGCTGGCTGCCGTCGTGGCGGGCGCGGGCGCGTGG
TTCTTCTACCAGCAGACCCGGTTCGCCGACGCCCCGATCACCCCGACCGCCGAGAGCGTG
GTCATCGCCAGCGGCGATGGCATGAACAGCGTGCTGCGCAAGCTGCGCGACGCCGGCGTG
GACGAGGGCCAGGACACCCAGTGGCAACTGCTGGCGCGCCAGCTCGATGCGGCCGGCAAG
CTGAAGGTGGGCGAGTACGCCCTCAGTGGCGAGCTGACCCCGCGCGAGCTGTTGCTGCGC
ATGCGCGCCGGCAAGGTGCTGCAGCACCGCGTCACCATTGTCGAGGGCTGGAACATCCGC
CAGCTGCGTGCCGCACTCAAGCGCGCCGAGCCGCTGCTGCACACCACCGACAACCTGGAT
GACGCCGCGTTGATGCAGCGCCTTGGCTTCGGTGGCCAGCACCCGGAAGGCCGCTTCCTG
CCGGAGACCTACGTTTACCAGCGCGGCGACAGTGATCTGGACGTGCTCAAGCGCGCCCAC
GCCGCAATGGAAAAGGCGCTGGACGAAGCCTGGGAAAGCCGCGCGCCGGACCTGCCGATC
AACACGCCCTACGAACTGCTGACGCTGGCGTCGATCATCGAGAAGGAAACCGCGCTGGCC
AGCGAGCGCCCGCAGATCGCCGGCGTGTTTATGCGCCGCCTGAAGATCGGCATGCGCCTG
CAGACCGACCCGACCGTGATCTACGGCATCGGTGCCGCGTATGACGGCAACATCCGCCGC
CGCGACCTGACCACCGATACGCCGTACAACACCTATACCCGTGCCGGCCTGACCCCGACC
CCGATCGCCATGCCCAGTCGCGACGCGCTGATGGCCGCGGCGCAGCCGGCCGCCGGTGAT
GCGCTGTACTTCGTTGCCGTGGGCGACGGCAGCGGCGCGCACGTGTTCTCGCCCAGCCTG
GACCAGCACAACGCCGCCGTAGCCCGCTACCTGCAGCAGCTGCGCCAGCAACGTACCCAG
GAGACCCCGGCGCAATGAGTCCCGCGCTGCTTCGCCACCCGCGTTTCGTCAGCCTGGAAG
GCGGCGAGGGCGCAGGCAAGACCACCGCCATCAATGCCATCCGTGACTGCCTGCGCCGCC
ACGGCCACGAGGTGGTACTGACCCGCGAGCCGGGCGGTACGCCGCTGGCCGAGCGCATCC
GCGGCCTGGTGCTGAAGCCCGATGCCGAGATCGCCGCCGAACCGCTCAGCGCCGAAGCCG
AGCTGCTGCTGGTATTCGCCGCGCGCGCGCAGCATGTGCGCCAGGTGATCCGGCCGGCGC
TGCAGCGCGGTGCCTACGTGCTGAGCGACCGCTTCACCGATTCCAGCTACGCCTACCAGG
GCGGTGGCCGCGGGCTTGACCCGCAGTGGATTGCCGACCTGGAGCGCCGCGCGGTCGGCC
TGCTGCCAGGGCTGACCCTACTGCTGGACGTGGACGTGGCCGTCGGCCGCGCGCGCGCCA
ACGGCCGTGACCTGTGGCCGGACCGCATCGAGAGCGAGCAGGACGATTTCTTCCAGCGCG
TGCGCGCCGTGTTCCGCAGCCGCGCACAGCAGGACCCGCAGCGCTTCGCGCTGATCGACG
CCGGCCAGGTGCAGGAACGCGTGGCCGCCGATGTGGTCGCACATGTCGAGCGTTGGCTGC
AGGACGGGGAGGGCGCATGAGCACGTTTTCGCCGTGGCAGCAGCGCGCGTTCGACCAGAC
CGTGGCCGCGCTCGACGCCGGTCGCCTCGGTCATGGCCTGCTGATCTGCGGCCCGGCCGG
GCTGGGCAAGCGCGAGGTGGCGCTGGCGCTGGCCGACCACGTGCTGGCGCAGGGTGATGC
AACGCACGCCACGCGCACGCGCCAGCTGATCGCCGCAGGCACCCATCCGGACCTGCAGCT
GGTCAGCTTCATTCCGAACAAGAGCGGCGACAAGCTGCGTACCGAGATCGTCATCGAGCA
GGTGCGCGAGATCACCGACAAGCTGGCGCTGACCCCGCAGTACGGCGTGGCGCAGGTGGT
GATCGTCGATCCGGCCGATGCGATCAACCGTTCGGCCGCCAACGCGCTGCTGAAGACGCT
GGAGGAGCCGCAGCCCGGCCGCTACCTGTGGCTGATCAGCAGCGATCCGGCACGCCTGCC
GCAGACCATCCGCAGCCGTTGCCAGCGCCTGGAATTCAAGCTGCCGCCGCAGCACGAAGC
ACTGGCCTGGCTGCAGCAGCTGGGCCACAGTGAAGCATCGGCGCGCGAAGCGCTGGAGGC
CGCCCGCGGCCATCCCGGCCAGGCCGACAACTGGCTGCGCGAAGACGGCCTGAGCCTGCG
CCGCGAAGTCGGTCGAGATCTGGAACAGCTGGCCGCCGGCAAGACCGGCGCGGTGGAGCT
GGCGCAGAAGTGGTGTGGTGATGACAACGCGGCGCTGCGCCTGCGCTTCGCTGCCGACCT
GGCGCTGGCCCAGGCCAGCACCGATGCCTTGACCACGCCGGAGCGATTGCACAAGCTTGC
AGCCTGGTTCGATGCGGCCAACCGCACCCGCGACCTGCTGCGCACCACGGTGCGTGCAGA
CCTTGCGGTGGTCGAGTTGCTGCTGGCCTGGAACAAGGTGAACGAGCGGCCTGCCGCAAG
GGGAAATCGATGAGTGCCAGCAACGCCCGCCAGGGCATCCTGTCCCTGGCTGTGAAGGAC
AAAGCCGCGCTGTACAGCGCGTACATGCCGTTCGTGAAGAATGGCGGCATCTTCGTGCCC
ACGCCCAAGCGCTACTTCCTGGGCGACGAGGTGTTCCTGCTGCTGACGCTGCCCGATTCC
AGCGAGCGCCTGCCGGTGGCCGGCAAGGTGATCTGGGTGACCCCGGCCGGCGCGCAGGGC
AACCGCACCGCCGGCATCGGGGTGCAGCTGGCCGACGGTGCCGAAGGCGAGGGCGTGCGC
CACAAGATCGAGACCCTGCTGGCCGGGCTGACCGGTTCGGACAAACCGACCCATACGATG
TGATTCCGGTAGCGCCGGGCCATGCTGGCTGCGTGCCCCGAAACGCCCGTGAACCCGCTG
TTCTGTAGAGCCGAGCCATGCTCGGCTGCGCACCCCGAAAACACCCGTGAACACGACTGT
GAAAAACTGTTGACGGCCTCTGAAAAGCCCCTATAATGAGCGGCTCAGCAACACACCGGG
CGGTTAGCTCAGCGGTAGAGCATTGCCTTCACACGGCAAGGGTCACAGGTTCGATCCCTG
TACCGCCCACCAAATAGTAGACCTGACTTTTCAGGTGTTATGAAGAAGCCGGCTTTCAGC
CGGCTTTTTCGTATGCGCAGAGTAAGTGCATGGAGGTCGTGTCGGCTCCAAGTAACCGGT
GACTCGCCGTCAGATGGATATGGGACTCTACTAGCTTACCCTGGCCCGCTTTGACTTTTT
CCCTAGCGAAAAGGCTTGTGCGTACATAGTCAAGCAGGTCTCTGCGTTCGATTACCCGCT
CCACTATCACCTGTACGCTTTCGTACTCGAAACCCTTCGTGAACTCCACTATCCGTGTCC
TTGCAAGTCGATGGTCGAAGTTCGAGGACGTCTGGATGACCGATTTTAGGTTCAGCGCTT
TTCGATTCTCATTCGATTGTTGAGCGCAGCCCGACTTCAGAGGCCGATCATCGCCGATTG
CGATACCGTCGTCGCTTTACTAGCTCAAATGCAGATATGGCAGCAAAGAAAACTGCATAC
GCCGCCCACAATCTGAATGATGCGCGAAAGGGATGCGGATTTCCTGATTGAATCGCAATG
AAGTAGAGGGCGCCAAGAACGAGAATGCCCCCGGCTTGGTATGCGAGAAAGCCACGTAGT
ACTGGATTCACTTCTTCTTCTCCATCGTCTTTTGTGCCGCATCTACGGCGGCTCCGGCGG
TGCTCTGCCCTAGCTGTGATGCTCCCGCTTGTGTGATCGACTGACGAGGAATTGCGACTC
CTGTTGATGCGGTGGTGGAGGCGATGTTCGGGGCGCCGGGAGATGCGGAGCTGCTCAGCC
TATTCAGAGCGCCTTTGGCGGCTGGTCCCGCGAAGTCGCCTGCTGCAGCTGCAACACCGG
AACCTGCCAGACCACCAACAGCGCCTCCGGTCGCTGCCGTGAGCACTCCACCAGCGGAAA
TCGGCTCTCCCTTGAGGGCGCTCTCTGCGGCGGCACCGGCGCCGCCAGTGACGAAATTCG
CCGCTGCTTGAATGGCAACGGCTCGGCCGACAGAAATCACTCCAGACTCCACGGCTGCGA
CAGCGATACCGCCCACGCCGCCTGAGACCGAACCCACCCCTGCTGCTATCAATGCCTGCG
TCTGATCGATTGGTTTATCCGGATTCATCAGCTTCTGGATGGCAATATTGGACAGGCCCC
CCGCTATCGCGCCATAGATGAATGGCAGGGCTGGATTTCGCCCATCTGGATCAGTGAATT
TGTACGGATTCCCGTTGGCATACCGATAGCGATTGAACTGGCCTACAGGCTGGTCATACG
CTGAGACCGGGTCCACTGAGAGGAAGACTCCCAGCTCCGGATCCATGTATCGCTGTTGCA
TGTAGCTCAAGCCCGTAGTCGAGTCGCTCACATGCCCTGTGTATCCGGGTCCGTCGGTGA
CCTGTCCTCCTACCAGGGTCCCATAGGGCTCGTAGTCATAACGCTTTATCACGTTGCCGT
TGGCGTCGCTCTCAGCAACAAGGGAGCCAAGGGCGTCGGTATGAATGTAGGTAACCGTCT
CCGGACCTTCAGCGTTCGCGGATGGAGGCAGGCCAAGCCCAATTGGCAGCGCAATGTGTA
GCCAAGTACTTGCTGCAACCAGTGTTCGGAGACGAACTCCAACCCTTGATGCGCAGGCGG
ATTCATCGCCAGCGTTCCTTTTGAATGTATGCATCCTTTCTTTCCCCGAAAGCGCTGTCC
AAGATGACTTGACTAGGCAGTATGACCGTGGCGTTCGTGCACCGATCCGAGTGGATCATA
TACCGCAATGGCCGCCTTCGCTGGGTAGAAGAGCCGCGTCCATCCCTGTGCCACCTACCA
TGTTGCAGAACAAAAAGGGCCTCCAGCAATGGGCCATCTTTGCTGCGCGTGCATCAGCCA
GGTCTTCCTGCCGCGAATCCCATGGCATGGCCTAGCCCATCCTGTGCAGCGCGCGCGATC
TGGCGTGCGGCAACGATCAATCCGTCCCGATGGAAGTCACCGAGTTGATCCTGCGGATCG
CCATCCAGGCGCGCACGTTCGGCGGCATGCAGTAGATCCAGTACGGCATTCAAAGCGGCC
AGCGAGCGGTCGAGCGAGCCGAAGCCTGTGGCGCTGAGTGTCTGCGGGGTACATGCGCGC
CCGGCTTGGTCATCACCGGCGCGGATGGCATCGAGGCAGGAAAGGAACGTTGGGCGCGAA
GGCGGCAGCAGTCGCTCCGCTAGAGCGCATTCGATCTCACGCGCAAGGTCTTCGGGCACG
TCGGCTGCGACGTCGCCGATAAGCGCGTGCAGGCGGGGATGGATGGCGGTTCGGTTGGTC
ATGGCGAAACCCTCACTGGCGTAGGGCCACCTTCTGGAGTGAAGGTGGCGGACGGTGCGG
GTTGGCGTGCCAAGGCAAACAAGCTTCAAGGGAGAAGAACGCCTGGCGGATCTTGCGATC
CCCACGCACCGCCCGCCATTGAGGGCAGTCGGTGCATTCTCTCAACTGCGATTTCTCTCG
CAGTCCTTGAAGCCTGTTCGTTTATTCGAGACGCCAATCCCGGCCAAGGCGTCTTGCCTC
GGCGCGGCGATCTTCAAGCCGGGCCATCACATCAGTCTGTAAGGAAAGTTCTCAACTGGC
CCTAGGCAGGCCAGACGTTTTCCGATGTGTGCCGTCGGACACCTGCGAGTAGTGCGGCCC
ATCACTGATGGCGCACATCGCCGCCCCTGCCGACCGTGCACGAGACGACTCCAGAGCGGC
GCCGCCACGGCAATCGCGTCACCCTGCGCGGCGAGGCGGGACCATGCCACGCATGGAGCC
AGAGGGTTCCATCCCTGCGCTGTCCCGCCGCCCCGGGCAGGCGTAGTCTCAGCCCGTTGC
CGTGCCCATCCACTCTGGAGTGCCACCATGCCGCTCGCCCGCATCGATCTTCGCAAAGGT
AAATCCGCCGACTACCTGCAACGCGTCGGCGAAACCATCTACCAGGCCATGCGCGCGGTG
GGGGTGCCGGAAAATGATCGCTTCCAGATCTTCCAGGAACACGCGCCCGGCACGCTGATC
CACGACCCCGGCTACCTGGGCGTGGATCGCACCGACGACTTCATCTGCATCCAGATCACC
TGGAACGAAGGGCGCACGCTGGAGCAGAAGAAGGCGTTGTACCTGGGCATTGCCGATGGC
CTGCATGCGGCGGTGGGTATCCGCCGCGAGGATGTGTTCATCAACCTGGTGGAGGTGAAG
AAGGAGAACTGGTCGTTTGGCAATGGGCAGGCGCAGTACGTGAGTTGATGCGGGAACGGT
GCCTGCGCCTCACGCGGTTTGGTCAGGCCATGCGCGGCGACGCCTGCTGTTGTGCCTGTT
GCTCGTCCTGCGCCAGCCGGCTTGCGTCGCGGGATTGCTGCTGCACGTTGACCTGCTGAT
ACAGCGTGTCCGCGTCGCCCTGCTGCGTATCGAGCAGGGACAGGCGCTGGCGATTGGCGG
CAGGGTCCGGCGAGGCGGTGTCGCCGCTGCGATGCAGGAATACGTAGCCGGGTGCCTCGG
CGGTGCTGTTTGAACTGAATGCCACCTGCAGCGTGTCCTTTTCGCTGAAGCCGGCCTGCA
CCGCCGCGTGGGTCAGATGGCCGGCCAGTCGTTCGTGCTCCTGTCCGGGGGGCAGTCCCT
GCTGTTCGCTGGCCTGGGCGAGTGCGGTACGCACTTTCTGGTCCAAGGCATGAAGGCTGT
GCCCCGGTGCGCGCGCGTCCGCAGCCAGACGCTCGCCCAAGGGGCCATCAATACCATCGG
TTTCGCTGAGCAGACGCTGCTTCAAGCTGCGCTCGGGCAGGGGATGGGTGGTGGTGCGGT
TGAGTTCGCTGTTGGGGAAGGGCGGTTCAATGCTGTCCACGCCATGGATGTTGCGCAGGG
GGCGATAACCGTCCTTGCCCTGTGACTGGACGCCCAGCGGAATGCGGACGTCTGGCAGCA
ATTGGCCGACGGGGCCGCCGATGCTGTTCACGTCCAGGCTGTGCTTGCGCTGGATGCCGG
CATGATTCAATGCGTCCCAGGTGAAGTCCACGCAGTTGTGACGCACGTCGGCGTAGTGCT
TGCTGAAGCCGTGCGCCACTGGATCGTCGCCGAACGCCTTGAGCTTGTTGTACTGGGCTT
CGGTGATTTCGATGGTACGGACATGGGCGGGGTCCTTATAGACTTTCACGTCGTCTCTGA
CGATGCGCCCGGGACCATTCATGCTGCCATGCTCGACGGGTGCGAAGCCGAAACTCTGCG
CCGCTTTACCTGGAGCGTGCAGAACGTAGAACATGTGGCCAGGCCCGGAAGTATCAGGAG
TGCCATCGGGCGTCAGCTGCTGCTTTCCCGAATCGGGATCGAGCAGTGGGGTGCCGGGTG
CGGCAATGACAATGTCCAGGCTGTAGCGGGGCTTGTTCATGGAAACTCCTTCGTTCCTTC
GAATGAATGGTGTCACTTCCCTGCAGGACGCGAGGCGTGCACGACTAGCCTTGCCGAATA
GTCTTGCAGTCCTGATATGGCATGGACCGTTTGAATCTGCAGCCGGTATCTGCTGTCGAG
CTCCAGCGGCAGCGCTGTCACGTTCAGGAGGTAGCTGCCGTCGCTGCCTGATGCGAGCGA
GGCATAGCGCCAGCTCTCAGAGTGGTGCCACGAGGGGAGCGGCTCAACACCGTTGCGCGC
GCGTGCCTGATAGCTGTCCTGTGTTGCAATCTCCTGCCAGGTAGTACCTTCCCGACGCTG
CAGGGATACTTCGAATGGGATGTTGATACTTGCTATATCGGGCGTGCCCGTTGTAGCTGG
ACTTCGCCGCTGCAGTTCCAGTTCCACCGCATAAGTGCGGTAGCTGGCAAAATTGCGCGC
CGTGGTTTCGAACTCGAACTGCACCTGCTGGCCCGGCGTGTCCACGGCGATGGGCTGTGA
GAGTTCCAGCGGCTCTGGCGGTGGGGGCGGCCCCTTGTCGGCACAGGCGGCAAGCAACGC
GGTCAGGCCGAGCAGGCTGATGCGCAGCCGGTGTGTGATGCGAGTGGTCATGCGGATCCC
TCTGGCTCCTTGCCGTGGCCATCTGAACCCTAACGTTGGCGAGGCGGGGCCTGCAAGCGT
AGGGACCGCGGTGCGGTGCATTCACATGTCGCCGCTGGAGGCGAGCCCCTGCGTCACCGT
GTCGCAGGGGCCAAACCCTGAACGGGGTCCAAGGTTGGCTATGGCCCCGTAGAATGGCGG
CGTGCGCCATTCTGTTCTCCACCGCCGGTTCCAGGCCCTGGCATGGCTTGCCATGCTGCT
GGTGCTGCTCGCCCCGCTGGTGAGCCGCTGGCTGGCGCATGGTCACGTGGCTGCCGCTGC
GCCGGTGGCGGCCATGGACCACGCAATGCACGCAGAGCACGCGCTGCACGCGATGGAAGG
GCACCACGACCATCACGCAATGGCCATGCCGCACGGCGGGGCCACGAAGAAGCCGCCCGC
CGATCCACATGCCGATCATGAGATGGGTGTGGACTGCGATTACTGCCTGATCGCTGCACG
GCTGATCACCCTGCTGGTGGCGGCCGTGCTGCTGTTGGCGCCGATGGCACCGGTGTGCCG
CGCACTGCGCGGCGCGGTGCGGGCGTTGCCGCGACAGATCAGCGGCACGTTGGGCGCGCG
TGGGCCGCCGGCCTTGATGGCCGCCTGAGCCGCACGCGCGCTGTATTGAACGTTCTTCCA
TGAGGTTGCCGGCCACGGCCGGTGCCCGCACGCGCGTGTCTGTCCCTTTTTGATTGCTGC
CCTGCCATTGCGGGGTGGCCTTGCATGCCGTGAAAAAATGAAAACGAACCCCAACCCCGC
GCGTCTGCGCCGGGCGACGCTGCCTGTACTGTGCGCGTTGCTCCTGCACACCGCCCACGT
ACTTGCCGCTGACGCGGCCCCACCGACCACGCTGGATACGGTGCGGGTGGTCGATACCCG
CAGCGGTGAACTGTCGTCCACCGCCAGCGCGGGCTCTGCGTTGGGCCTGAGCGTGTTGCA
GACACCGGCCAGCCTGACGGTAATTTCGCGCGAGCAGCTGGAGCAGCGCGGCGACAGCAA
CCTCAACGATGCGATCAGCCGGGCGGGTGCGATCAGTGCCATGCCGCATCCGGGCAATGG
CCTGAGTGCGCTGTCCAGCCGCGGCTTCACCGACGGTGCCTCGGTGATGCGGCTGTACGA
TGGGCTGCGCCAGTACGGCGGCGTGGGCATCACGTTCCCGTTCGATACCTGGTCGATCGA
GCGCATCGAAGTGCTGCGCGGCCCGGCCTCGGTCATCCATGGCGACGGTGCGATCGGCGG
TGTCATCAACATCGTGCCGAAGAAGCCCACGCGTGGGGCGATCGAGAACGAGATCAGCGT
GACCGTGGGCAGCGAGGACACCGCGCGGCTGGGCTTCGGCAGTGGTGGCGCGCTGACGCC
CGAGCTGGCCTACCGGCTGGATGTGAGCGGCAACTACAGCGGTGGCTGGGTTGATCGTGG
ACGCAACAGCGACGCGACATTCTCCGGTGCGTTGCTGTGGCAGCCACGTGCGGACCTGCA
GCTGATGCTCACCCATGCGCAGGGCTACCAGAAACCCATGCGCTACTTCGGCACGCCGCT
GGTCGAGGGCCGCCAGCTGGAGGCGCTGCGCCACCGCAACTACAACGTGGACGACAGCGA
GATCCGCTTCCGCGACCGCTGGACCCAGCTCGACGCGCTGTGGACACCGAACGCGAACGT
GGAATGGCGAACCCGCGTCTACCAGATCGACAGCCAGCGTGATTGGCGCAATGCCGAGGC
CTATGTCTACAACCGCGCTACCGGCTTGATCGATCGCTCGGGCAATACCGAGATCACCCA
CAACCAGGACCAGACCGGACTGACCTCGACGCTGCGTGTGCAGGGAACGGCGGGTGGCCT
GCAGAACAACTTCGCGGTGGGCCTGGACGCCAACCGCGCGCACTTCAAGCACACCAACAA
CACCTATGCCGGCAGCTCGGGCCCGGTCGATCCGTTCGATCCGGTGCCGGGGCAGTTCGC
CAGCGACGCGCCGAACCTGCCGCGCTACCGCAACCGTGCCGAGCAGTACGCGCTGTTCGT
GGAAGACCGGCTGGCGCTGAGCGAGCGCTGGTCGGTGCTGGGTGGCCTGCGCCACGACCG
CGCGCGCATTGATCGCACCGATCTGATCAGCGGCCAGAACGCGTTCTCGAAGACCTACAG
CAGCACAGGCTGGCGTGCGGGTACGGTACTCGCGCTGCAGCCGACGCTGAGCCTGTATGC
GCAGTATTCGCAGGCGGCGGACCCGGTCAGTGGCCTGCTGATGATCAGCCCGGCCAACGG
CGCCTTTGACCTGGCCAAGGGCCGGCAGATCGAGGTTGGCCTGAAGCAGGCCTTCGACGG
TGGCGAGTGGACGCTGGCGGCGTATCGCATCCGCAAGACCGGGCTGCTCAGCCGCGATCC
GCTGGTGCCGGATCGCCGGGTGCAGGTGGGCGCGCAGACCTCGCGCGGTATTGAAGCGTC
GTTGAACTGGAACTTCGCGCCGCGCTGGTCGCTCGATGCCAACGCGACGGTGCTGAAGGC
CGAATTCGAGGACTTCCTGGAAACCACGGGTTCGCCGCCGATGCTGGTGTCGCGCGACGG
CAACGTGCCGCCGAACGTGGCCGAGCGCTTGGCCAGTATGTGGTTGAGCTGGCAGTTCGC
ACCGGATTGGAGTGCGGCGGGGGGCGTGCGTTATGTCGGCAAGCGCTACGCCGACAACGC
CAATACGCTGGAACTGCCCGGCTACAGCACCACCGACCTGGCACTGACCTGGCAGGCGGC
ACCGCGCACTCAGCTGTCCGCGCGGTTGTTCAACGTGTTCGACAAGGCGTACTACGCCAC
CGCGTACTACACCAGTACGCAGTGGTTGCTGGGTGCGGACCGGCGCGTCGAATTCACCGT
CGACCATCGCTTCTGAGGGCGCTGGCGATGACGATGCGTTCCACCGCCAAGCGCTGGACC
TACCTGGTGCATCGCTGGCTGGGCATCGGCGGATGCCTGCTGATGCTGCTGTGGTTCGTC
AGCGGCATGGTGATGCTGTTCATTGGTTACCCGAAGCTGACGCCCGGCGAGCGGCTGGCG
GCGTTGCCGGTGCTGGGTGAGGCCCGCGACCTGCAGGGGCTGTCGGTACTGCCGGCTGCC
GTGCAGGCCGAGCCGGAGGCTGTGGCGTTGACCACGCTGCGTGGCGAGGCGGCGTATGTG
GTGCGCAGTGGCAGCAACGTGGGCGCCTGGTCTGCCGTGACCGGCCAGGCGCTGCTGCCG
GTGTCGGCACAGCGCGCCGAAGCATCCGCTGCACAGTTCGCGGGCGGCCAGGCCTTCGTG
GGTGCGATGCGCGTGAACGAGGACCGTTGGACGCATTCGCGTGCACTGGACGTGCATCGA
CCGCTGTATCGCGTCGAGGTGGGCGGCGCGCAGCCGGGTGACCTGTATGTGTCCTCGCGT
ACTGGCGAAGTGGTGCTGGACGCCCCGCATGTGCAGCAGCGCTGGAACTATGTGGGCGCC
TGGCTGCACTGGCTGTACTTCCTGCGCATGCAGTCGGTCGACCCGGTGTGGACGTGGGTG
GTGATCGTGCTGTCCGCACTGTGCACGGTGGCGGCGATCAGCGGCATCGTGGTGGGCGTA
TGGCGCTGGCGTTTCCGTGGGCACTATCGTTCCGGTGCGAAGACGCCGTACGTGGAGTCG
TGGATGCGCTGGCACCATCTGATCGGATTGTGTGCTGCGGCCTTCGTGTTCACCTGGATT
TTCAGCGGCCTGATGTCGATGAATCCATTGGGCGTCTTCAGCAGCACGCGCGAGGCGATC
GACAGCGGACGCTATCGGGGCGGCGCGGTGGCGGTGGATGGCGTGTTGTGTGAGCCGGCA
AAGCTCCTGGCGGTGGCCGATGCCGAGCGCTTCCGGCCGGTGGAGATCCAGTGGCGACGG
ATCGGTGGTGAACTGTTTGCGGTGCTGCTGGATGGGCAGGGTGATACTCGCATCGTGTCC
GAAGGTGAAGGGCATCTTCGGGGGATGAAGCTGCTGCCCGCCGCGTGGTTGCAGCAGAAG
GAACGCGCGTTGTCCGCTGCGCCCATGCAGGGTTTCATGGTGCAGCATGCAGCGGACGCC
TACTTCTATCCGCGTGCGCCCGAGGCCATGAACGGCGCAGCAGTACGCCGCTTCCCGGTG
GCGTTGGTCGACTTTGGCGATGCCGAGGCGACGCGCATCTATCTCGATCTGGCGACCGGC
GATCCGTTGCTGACGATGGGGCATCGTGAGCGGGTGGGGCGCTGGCTGTTCTACTTCCTG
CATAGCTGGGACCTGCCGGCGATGCTGCGCCAGGAAGGTGCCCGGTTGGCGGTGTTGCTG
CTGCTGAGCGCTGCCGGCACCGCGTTGTGTGCCACGGCGACGGTGATCGGCTATCGGCGA
TTGCGGATGAAGCTGCGGCGCAGGCGGCGCTGATGCCCTGGGCTACACCCGCAGCCAACG
CGTGGACATCGCCACCAGCAACAAGGCCGTGGCCACGCCGATGAATGCAGCGATCAGGCC
GAAGTGGTTGGCGGCAAAACCGATCAGTGCCGGGCCAGCAAGGATGCCGGCAAAGCCCAG
CGTGGAAACGGCGGTGATGGCCAGCGCGCCGGGCATGCGGGTCTGGTGGCCAGCCAGCGA
GAACAGCGCCGGTGCGATGTTGGCGCAGCCGAGACCGACCAGCACATAGCCGAGCAGTGA
TGCCTGCCACGGCGTGACCAGGGTCAGCACCAGCACGCCCGCGGCGGCAAGCAACGCGCC
GAACACGATCGCGCGCTGGCGGCCCACGCGTGCCACCAGCGCATCGCCGAACAGGCGTGC
GACGGTCATGGTCAGGGTGAAGGTCACATAGCCGATGCCGGCAAGGCTGGCATCGACGCG
ACGCACATCGCTGAGAAACACTGCGCTCCAGTCGAGCATCGCGCCTTCGCCGAGGAAGGC
GACGAACGCCAGCACGCCGATGAACAGCACGATGCCATGCGGCAGGGCCAGCATCGGTGT
GTCATGCGGCATGCGTTCGCTGTGCCAGTACGACGCCGACAACAGCATCACCAGCAGCAT
GGCGCAGACGCCGATCAGCACGGATGCCAAGGGCGGCAGCTGTGCGGACAGCAGCACGGT
CATGGTGGCCGCGCCGAGGAAGCCGCCGATGCTGAAGAAGGCATGGAAGCCAGACATCAT
CACGCGCCGTGCTTCGCGCTCGACGATGACGGCCTGTACGTTCATCGTGCAGTCCATCGC
GCCCACGGCGGCGCCGAACACGAACAGGACCAGCCCGAGTGTCCAGGCCGAACCGGCCAG
CGCCAGGCCGGGCACGGTCAGGCAGATCAGCAGGCTGCTGGCCACCATCACCCGCCGGCA
ACCGAGGCGCGCGGCCAGCACGCCGGACAACGGCATCGCCAGCAGCGAACCGGCACCGAG
GCAGAGCAGCACCAGCCCCAGCGTGACGTCGTTGATCCCGGTGCGTGCCTTTGCGAACGG
CACCAGGGTGGCCCACAGCGCGGTGGCGAAGCCGGGAATGAAGAACGCAGCGCGGGTCGC
GTGCTGTTCGGCACGCGCGCGGTTGGCAACGGACATGAGCGGTACGGTCAGGGGGGAGTG
GGGTGTACCGCGATGCCTGCGGCGCGGAAGCGTGCCGCCAATGCGGGCGGTGCGGTGGTG
GTCAGCACCAGGTCGTCGATCTCGTCGAGGCTGGCAATCTGCCAGTTGCCGCGTGCACCC
AGCTTTTCAGTCGTGGCGGCGACGATGACACGGCTGCTGCAGGCCACCATCGCGCGCTTC
AGCGTGGCTTCTTCCGCATCCATTGCCCACACGCCGGTGTCGCCGTCCACCGCGCAGGGG
CCGGGCAGGTACACATCGGCGCGCAGGCGCTGCACCTGGGCCAGTGCTTCGGCGCCGACC
GCGCCGCCACCGCTGGCCAGGCGCCCGCCGATCAGCTGCACCGAGGTGCCTTCAAGCAGG
CTGGCGGCCGTGGCGATCTGTGGCGCGTTGGTGATCACCGTCAAGCCGAGGGCGGCCGGC
AACTGCTGGGCGATCACCAGGTTGGTTGAACCGGCGTCGAGCAGTACGACCTGGCCGGGT
TGCAGCAACGCGCAGACGCGGGCGGCCAGCTCGGCCTTGTCGCCGCGGTCGCGGGTCAGC
CGCTCGCGCAGCGGGCGTTCCTTGGGCGGTGGCAGCACGGCGCCACCGTAGACGCGCTGG
CACAGGCCCTGCGCGGCCAGCTCGCGCAGGTCGCGGCGGATCGAATCTTCGGACACGGCA
TAGCGGCGCGCCAGCTCGGCGGCAACCACGCGGCCCTGCTGGCGCAGTTCCTCCAGAATC
TGCCGGGTGCGCTGGGCGGGGAGGGGGCTGGGATCGGAGCTCATGCTGCAAGTCTGCACG
TTCGTGCATTAACGTGCAACAACGTGCATGCTGCGTTTGGGCGGGGCACAGGGCGGCTGG
ACTGCCGGTGAATCCGCCCGCGCCCACGTCTATGGATCGCCCTCGCGGCCCGGCATGATG
GCGGGGCACCTGGCATGGAATCCCTGATGTCCCCCACCGTTCACCGCAAGCTGCGCATCG
GCGCGGACCAGTACACCGGCCAGAAAGTGGTCGACCAGCAGTTCCATGAGTGCGATTTTT
CCGGTGCCGACCTGACCGCCACCGAGTTCATCAACTGCAGCTTCTACGATGCCGACAGCC
GCAGCGGCTGCCGCTTCAATGGCGCCACATTGAAGGAGGCCATCTTCCGCAGCTGCGACA
TCAGCATGTGCCACTTCAACTTCATCAAGGCGCTGGGCCTGGAGATCAGCGAGTGCCGCG
CGCAGGGTGCGGATTTCAGCAACGCCAGCTTCATGAACCAGATCACCACGCGCAGCTGGT
TCTGCAGCGCCTTCATCAAGAAGTCGAACCTGCGCTATGCCAATTTCTCGCGGGTCACGC
TGGAGAAATGCGAACTGTGGGAGAACCGCTGGGACGGTGCAAACGTCAGCGGCGCCAGCT
TTGCCGGCTCGGACCTGTCCGGTGGCCAGTTCGAGGGAATCGACTGGAACAGCGCCAACT
TCACCGACTGCGACCTGACCAATTCCGATCTGGGCGAGCTGGACCTGCGCAGCACCAACC
TGCGTGGCGCCACGCTGGATGTCCAGCAGGTGGCGCTGTTGATGCAGCGCATCGGCATCA
CCGTGGTGCCGTAGGCATCAGCCGGCGTACGCCACCCAGCCCTTGAAGCTGAAGCCTGCA
TAGAACAGCTCCACATCGTCGAAGCCGGCCTCCTGCAGCAGCGTCACTTCCTGTTCGGGG
GCCAGCAGCGGCAGCCGCTCGGCAATGGCGTCGATCGCGCGCTGTGCATCGGCGTGGGCA
ACGCCGGAGGCTTCGGCGAACGCGGCGTAGCGCTGCAACCAGCGCAGCTTGCCGGCCGGA
TCCTGCGGCACGCTGTGGTGGGCCACCACCAGCGGCGCGCCGGGCTGCAGGCGCCTGTGC
AGCTCCCGCAGCGTGTGCAGGCGCTGCGCGGCGTCGAGGAAGTGCAGGGTCAGCAGGCAG
CTGGCACCATCGAAGCGCACGTCGGGGGCATCGTCGATGTAGCCTTCCAGCAACTGCACG
CGCGACATCAGCGGGCCCAGTGTCTGTTCGGCCAGGGCCAGCATCGGTGCAGCCGGGTCC
ACGCCCAGCAGCTGCCAGCCCGGCTGCGCCTCGGCAAATGCCTTCAGCTCCAGCCCGCCA
CCGGCGCCCAGCACCAGCACGCGGCCCTGCGCAGGAACGTGTTCGGCCAGCAGCAGGCGA
CTCATCTGCTGCAACGCGAGGAAGCCCGGCACCTGGCGCAGCGGGCCCTCGGCATAGCGG
GCAACGGCCTGCGGATCGGAGAACGAAGACATGCGTGCATTCCTGCAACAGGGACATACC
ACTGTACCGTGGCATGCAAGTGCCTTTGCCGCGGGTCGCTCCTGCCTGCGCGGACCGGCT
TGCATCCAGCTCAGCGCAACGCCCGCGCCAGCACCTGCCAGATCCTCGGGTCCTGGCACT
GCGAGACGTTGAAGCGCAGATAGTCGGCCGCGCGCTGCGACTGGCTGAACGCGTTGCCCG
GCGCCAGCACGATGCCCTCGCGCAGGCATTGCCGCGCCAGTGCGGCGGCGTCGCGGCCGT
CGGGCAGCTGGCACCACAGGAACAGGCCGGCTTCCGGCTGCAGCCACGGCGTGATGCCCA
GCGCCTGCAGTTTCCGCAGTGTGTGCCGGCGTGCATCGGCCAGGCGCGAACGTATCGACT
GCATGTGGCGGCGGTAACCGCTATCGGTCAGCGCGATGTGCATCAACTGCGCGGCCAGAT
GGCCGCCGCCAAAGCTGGTCGCCAGCTTCAGGTCGGTCAGTGCTTCTATCCAGTCGTGGC
GCGCAGCGATGTAGCCGCAGCGCGACGCTGCCGACAGCGTCTTGGAGAAACTGCCGACGT
GGATCACCCGTGACAGTCCATCGAGCGCGGCCAGCCGCGGTGCCGGCTGCAGTTCGAAGT
CGGCGAAGATGTCGTCCTCGACGATGATCAACTCGCTGCGTTCGGCCAGGCCCAGCAGGC
GGTGCGCGGTGTTGGCCGAAAGCACCGCGCCGGTCGGGTTGTGCAGGCCGGAATTGGTGA
TGTACAGCCGCGGCGAATGCGCCTGCAGGGCTTGCGCGAACGCCTCCAGGTCCGGGCCGC
TGTGCGTGTACGGCACGCCGATGGCCTGCACCTGGTGCGCCTTGAGCAGCGCGTGGTAAT
TGAAGTAGCTCGGGTCATCGACCAGCACGCAGTCGCCGGGCTTGAGCAGGAAACGGCAGA
GCAGATCGACTGCGTGCGTACCGGATTCGGTCAGCAGGATCTGCTCCATCGGTGCATCGA
TGCCAAGCGTGGCGCTGCGCCTTTGCAGCAGCTGGCGCAACGCGGGCAGCCCGAGCGGAC
CGGCGTAGTCCACCAGTTGCATGGCATCGGCACGCGCCAGCCGGCGCAGGCCGCGGCGCA
CGCCATCGTGATACAGCCAGTCACTGGGCATCCAGCCGCACCCTGGCTTGAGATCGCCCG
CGGGCGTTTCCAGCGATTGCCGTGATACCCACAGCGGATCCACCGCGCGATCCAGCCGCG
GCTCCATTTCAGCCAGCGCCAGCGGTGCGGCCGGGCCACTGACGTAGAAGCCCGAGCCTG
CGCGCGCACTGATCAGGCCTTCGGCCGCCAGGCGCTCGTAGGCCTCGACCACGGTGGAGA
CTGAAACCCCCATGGTCGCCGCCTGCGCACGTACCGAAGGCAGGCGGGAGCCGGGGCCAT
CCACCCGTGCACTGATGCGGGTGCGGACGGTCTGGATGACCGATTCGATGCGGGTGAGCG
GGCGCGGCATGGTGGAACCGTAGTGGAAGTGTGGGCAGTACAGTTACTTGCGGCTGTACT
GGATTGTAGCTGGGGTCGTTCCGCGCCGGATGCTTCCATACAGGTGCAGCCGGGCATCGT
CCGGCACCTTCAGGAGTACAGGCGTGGAACGGTCGGCGAGTGGTTGGATCAATGGCTTCA
TCGGTGTGGTGATCTTCGCCGGCTCATTGCCGGCCACCCGCCTGGCGGTGCTGCAGCTGG
ATGCCGGGTTCGTCACCGCTGCACGCGCCACCATCGCCGCGGTGCTCGGTCTGGGGCTGC
TGCTTCTGCTGCGCCAGCCATGGCCGCGGCGCGGCGACCTGCCGGGGCTGGTGGTGGTCA
GCCTCGGCGTTGTGGTCGGCTTCCCGCTGCTGACCGCGCTCGCGCTGCGTCACGCGTCGT
CGGCGCACACCATCGTGTTCCTTGGCCTGCTGCCGTTGAGTACAGCGGTGTTCGGCGTGC
TGCGCGGTGGCGATCGGCCGCGCCCGGCGTTCTGGCTGTTCTCGTTGCTGGGCAGTGCCT
GCGTGGTCGGCTATGCCGCGCGCAACGGAATCGAAGCCTCGTTGCAGGCCGACCTGCTGA
TGCTGGCGGCGATCGTGGTGTGCGGGCTGGGCTACGCGGAAGGTGGTCGGCTCGCCCGTC
ATCTGGGCGGCTGGCAGGTGATCAGCTGGGCACTGCTGCTGGCGTTGCCGGTGATGCTGC
CGCTGACGGTGCTGATGCGCCCGGCCTCGTTCACTGCGGTCGGTGCCTCGGCGTGGTGGG
CACTGGGCTACGTGGCAGTGTTCAGCATGCTGATCGGCTTCCTGTTCTGGTACCGCGGGC
TGGCCCAGGGCGGCATTGCTGCCGTCGGCCAGCTGCAGCTGCTGCAGCCGTTCTTCGGCC
TGGCCCTGGCCGCGCTGCTGCTGCACGAATCGGTCAGCCTCAGCATGGTGCTGGTGACTC
TGGTCGCGGTGATCTGCGTCGCCGGCGCGCGCCGCTTCAGCCGCTAGGAAAAAGGGGACG
GAGGGGATTAAGTCGTTTCAGGCACAGCAGGACCAATTACGACTTAATCCCCTCCGTCCC
CTTTTCCGGGGTGCTGCGGAAAAGGTGCGCAACGGCGTAGTCGATGAACACCCGCAAGCG
TGCACTGGGATGGCGCCCGCCGGGCCACAGCAGCGAGAACTGCCCCTGATGCGTGGGCAG
TGTGGGCAGCACCTGTTGCAGGCGGCCATCGGCCAGCGCGTCAGCGGCGAGGAAGTCAGG
CATCCAGGCCAGGCCCATGCATCCGATCGCAGCGGCCAGCACGGCTTCCATGTTGTTGCA
GGTCATCGCCGTGGGAAGGCGCGCCCCGGCGTCACCTTCGATGCCGGGCAGCTGCCACGG
ATGCAGCTTTCCGGTGGTGGGGTAACGGAAGCGCAGCGCGGTATGCATGCGCAGGTCGCC
CACATCGCCGGGCGTTCCATGCATCTGCAGATAGCCCGGCGCCGCACAGAGGATGAAACG
AAAACCCCCCAGCCGCCGTGCGGTCAGGCTGGAATCGGCCAGTTCGCCACTGCGTATCAC
TGCATCCAGGCCTTCGCTGACCACATCGACGATGCGGTCGTTGAAGTCCAGTTCCAGCTG
CACCTGCGGATAGCGTTGCTGGAAGCCGGGCAGCACCGGCAGCAGGAAGCGGTAGCCGAT
GGTAGGCAGGCCGATGCGCAGCAGTCCGCTGGGGGCGTGCTGTCGCTGCGCCAGGTCCGC
CTGCGCTTCGGAAAGCTCATCCAGCGCACGCCGGCAGCGTTGCAGCAGCAGTTCGCCTTC
GTCGGTGAGATGCACGCGGCGGGTGGTGCGCTGGAACAGGCGCGTGCCGAGTTCCTGTTC
AAGCCGGGCGATGCGCTTGCCGACGGCCGAGGCTGACAGGCCGAGTACGCGGGCGGCACC
GACAATGCTGCCGGCCTCCGCGGTGCGGACGAAGGCGAGCAGGGCGGAGATGGAGTCCAT
GCTTGGATGATTGCGGAACATCTGGCCGCAATCAACATCCACCAAGCCTGTTTTTCTGGA
ATAGCGGCCTGTCCATCATCAATGCCCCTGATGGATGGAGGCCCGCATGGCCCCGGATTC
GATGCTCCCTGTACCTGTCCGCGCGCAGCAGCGCTGGGCGCTGCTTGCGGTCTGCCTGGC
CGCGCTGGCGTTGCCGTTGTCCTTCTCTGCCGGTGCAGTCGCGGTGCCGGCGCTGGCCCG
TTCCGCGGCGGCATCGCCCACCGCGCTGGCCTGGGTGACCAACGCCTTCATGCTCACCTT
CGGCAGTCTGTTGCTCGCTGCGGGCGGCTTGGCCGATCGATATGGCCGTCGGCGGCTGTT
CCTGCTGGGCACGGCGGGCTTCACCACCGCCACCGCCGCCGTCTGCCTTGCTCGCACGCT
GCTATGGCTGGATCTGGCGCGCGGGTTGCAGGGCGTTGCCGCGGCGGCGGCGCTGGCATC
CGGCACGGCGCTGCTGGCACAGGCCTGGCAGGGGCCGGCGCGTGCCCGTGTCTTCGCCCT
GCTGGGCACCACGTTCGGCATGGGGCTGGCGCTGGGGCCCCTGCTCGCGGGCCTGCTGCT
GCAGACATTGGGATGGCGCAGCGTGTTCGCCGCGGGCGGTGTGCTCACGTTGGTGGCCTT
CGGCCTGGGGGCACGCGCGTTGCCTGAAAGTCATGGCGAGCGCCGACCGCTGGATATCGG
CGGCATGCTGAGTTTCAGCCTGACGCTGGCGGCGTTGACCCTGGCGCTGCTGTGGCTGGG
CGAGTTCGGCCTGCATGCCGCGCGCGTGCGGCTGGCGCTGCTGGTGACGCTGCTGTTGGG
CGGGGTGTTCGTCTTCATCGAACGGCGGCACCCCTCACCGTTGCTGGACCTCTCACTGTT
CTCGCAACCGGCGTTCCTCGGTGTCCAGCTGCTGCCGGTGGCGACCTGCTTCGGCTACGT
GGTGCTGCTGGTCGCGTTACCTCTGCAACTGCTGGGCGTGCATGGCCAGAGCGCGACGCT
GGTGGGATTGCAGATGCTGGCGCTGTCCGCGCCGATGCTGGTCCTGCCGATGCTGGCCGC
GCGTTGGGCGGACCGCGTAGGAAGTGCGCGGTTGTGCACGCTGGGTCTGCTGGTGTGCGC
CGCCGGCCTGTACCTGTTGTCGCGGCAGGCGTCGCACCCGTCGCCCGCGCAGTGGGTGCC
GCTGCTGATGCTGGTCGGCGCAGGCACGGCTTTGCCGTGGGGGCTGATGGATGGACTGTC
GGTGAGCGTGGTACCGGTGCAACGTGCCGGCATGGCCGCAGGCATATTCGGAACCGTGCG
GGTGGCCGGCGAAGGCATCGCGTTGGCCGCAGTCACTGCCTTGCTTGCGCTGCTGATCGG
CCATCAGCTGCAGGGCGCGTCGCCGGCATCGCTGGTGCGTGCCGGTGCCTATCTGACCAC
GGGGGCGCGGGAACAGGCGCAGGCACTGCTACCGACGATGAGCCGCATGCAGCTGCAGCA
CGCCAGTAGTGAGGCGCTGGCGACACTGCTGCGTGTACTGGCGCTGCTGACCGCCGCCTG
TGCCGCCGTGTTGCGCCTGTTGCTGCGGAAACGCACAGGTGCCTTGGTCGGGGACATGGT
GTAGCAGGCTCATCGCCGCCTCCGCCGTCATCCCGCTGTCGTGTCCCGCTCACGCCGCCT
ATGCCCACCCGGGCCTAGTGTTGATCGTCCCCGTCCCCCACGGAGACCCGCCATGTGGCT
GCTCGACCATCTCTGGCCCAGCCGTCGACCCCTTCCTCCCCCGGTCGAGGACGCGCCACA
GGCACCGTCACGCCGGCCCTGGCTGAAACGCCCGGCGCGGGCCGGGCGCAGCGGCATGGC
GCCCTGGCAGAAGGTGGCCACGCCACCGCGGCGCACGCGCCACTAGCCGGTGCGGTCTGA
TGGGTGGTTGACCCCATCGCTGACCGGGATCACCCCCAGCGCGAACGGGTCGATGCCCTC
CAGGCAGGCCACGTTGTAGCCGTACTGGTCGGGGTTGGAGCGGCGCCGGTGATGGGTGTA
GATGCCGCACACCCCGCAGAAGTAGTGCTCGGCCACATGGGTGTTGAACTGGTACTTCTG
CAGGTGATGCTGCCCGCGCACCACCTGCAGGCCCTGGCGGGGGACGCTGGCGGCGATGGC
ACCCCGGCGCCGGCACATCGAGCAGTCGCAGCGGCGCGGGTCGACGATGCCGTCCGGGAG
GTCCAGCAACAGCTCGACCGTGCCGCAGTGGCAGGTGGCGCGGTGCTGGGGTTGGACCGG
AACGCCGGCTACGGAAGTGATGCCCATCGTTGCTCCTGTGAGGTGAACCTGGCCGCATGG
ACCGCCGCAGACGGTGCGCCGCGGTCCCTGAACGGGCCGTAGATGCCACGGTGAACCCGC
TTGTGGCTAACTATGCGGCTTCGGGACCGCGACAGGATGCCAGTGAGAGCCGCAGGACGT
TGGATGACGGGAAGTGCCATGGCGCTGGCAGCGTTGTGGGTGACCGGGCTGCTGGCCTAT
CAGATGCCGGGGCCGGGCTGGCTGGCCAATGGCATTGCGGTGCTGTGGCTGCTGGTTGCG
CTGTGGGCGTCGTGGCAGGTCGCGCGTGGCCGTGGCCATCGTCGCCTGGGCATGGCGTTC
GGCGCGTCGCTGGCGCTGGCCGGCCTGTGGTGGCTGCTGCTCACCCCGCGCCAGGACCGC
GTCTGGGCCGATGACGTGGCCCAGCGCCTGCACGTGGTGTCCTTCGACGGGCGCCACGTG
GTGCTCGACAACGTGCGTGATTTCACCTGGCGCAGCGAGACCGACTACGACGCGCACTGG
GTGCGCCGCGCGTACGACCTGGACCAACTCCGCTCGGCCGATCTGGTGCTGTCGTACTGG
ATGGGCCCGGCGATCGCCCACACCCTGATCTCGTTCGGTTTCGAGGATGGGCGCCACGTG
GTGTTCTCGCTGGAGATCCGCAAGGAACGCGGCGAATCGTTCTCGGCGCTGGGCGGCTTC
TTCCGCAAATTCGAGATGACCCTGGTGGCCGCGGAGGAGACCGACATCATCCGCACCCGC
ACCAACGCGCGTGGCGAGGATGTCTACCTGTACCGCCTGCACGGCATGGACCAGGCGCAA
CTGAAGCAACTGTTCGCCGCGTACATCGCGCAGGCGCGCGAACTGGATGCGAAGCCGGGC
TTCTACAACACGCTCACCAGCAACTGCACCACCATCGTCTTCGATCTGGCCCGCCACATC
GCGCCGCGCCTGCCGCTGGACTACCGCCTGCTGCTGTCCGGCTACCTGGCCGAATACGCA
CAGGAGGTCGGCGCGCTCACGCCGGGCGTGCCTTATGCCGAACTGCATGACAAGGGCCGC
ATCACCCAGCGTGCGCTGGACCTGGGCAGCGGCGACCACTTCTCCACCGTGATCCGCCAG
GGCGTGCCTGGCACCGAGCAGGACCCGCAGTAATGACCCGACTCTTCCTGATCCGCTGGC
AGCGCGCGCTGCCGGTGTTGTTCGCCGCCTTCCTGCTGCTGGGCAGCAGCGGCTGCGCGA
TGGTGACTGTCAAGCAGGTGAAGTCCAGCGATTCGCTGGTGAACAAGCGCGCCGATGTGC
TCAACACCGGCAAGCTCAGCCCGGCCGCGCGCGAGACGCTCAGCGCGGCGGGCCTGGATG
AGTCGCAGTGCGAGAAGGACTTCCTGGTCTGCCGCAGCACGTTGTTGATGACCGATGACC
TCAACGTCGAGCAGCGGCTGTCGGCGTTGTCCGAACTGTGGGTGAAGGCCGCGCTGGCGC
TGACGCCGAAGAAGACCGCCGCCGGCGATCCGCCGATGAGCGACGCGGCGCTGGATGCCT
GGCTGGAAGCCGCGCGCTATGCCTATGCCTACCTGTTCTACAGCGGCCGCTCGCCGTCCG
ACCGCGCCTTCGAGGACCGGCAGACGCAGGTGCGCGACTACTACAACTACGCCGCCGAGA
AGGCGGCGGTGGTGCTGTTCGTGCGCGCGCGTGCAGCGGCACTGGCCGGCGAGGACTATA
CGAAGCCGATCTCGGTCGGCAGCTGGTCGCTGGCCTCCAACTACCAGCAGTTGAACCTGA
AGAGCATTCCGGCGCAGCTGGTGCCGGCCGGCACGGTCAGCTTCGTCGGCCTGCGCAGCA
CCTATCGCCGCGATGGCTTCGGTGCCGAGCTGGTGATGGTGATGGACCCGCCCAAGCTGG
TCGCGCCGGTGATCGCGGGCGATGGGCCGAAGGCGGAAACAGCGGCGGATGATGCCGACG
ACGAGCGCCGTGGCCGCCGCCATCGGCATGACGATTCGGTGCCGGAATTCAGCGAGATGT
CCTCGATCAACGTCACCGCGCTGCTGCGTTTCGAAGGCAGCAGCCTGGAAGACGTGATGC
GCACGCGCCGGGTTGAACTGGACGCCTATTCGCCGGAGGCCACTGAACGCATCACCCTGC
ACGGCGAACAGGTGCCGCTGGCCGGCAATTTCACCGCTGCCTACGGCCTGTGGCTGGCGC
AGAGTGGCTTCGCCCGGCAGTCACTGCGCACCCTGTTCGGCATGAGTGAGGGCATCGGCG
AACCGCACATCTACCTGATGCAGCCCTGGGACCCGAACCGCCGCATCATCTTCATGCTGC
ACGGCCTGGCCAGCAGCCCGGAAGCCTGGGTGAACCTGGCCAACGAGATCATGGGCGACC
CCGAGCTGCGCCAGCAGTTCCAGGTGTGGCAGGTCTACTACCCGACCAATGCACCGATCG
CGCTGAACCGCTACGAGATCGCCAACGCGTTCAATGACACGCTCAAGCACTTCGACCCCA
ACGGCAGCACACGCGCATCGAAGGACATGGTCTATATCGGCCACAGCATGGGCGGCGTGC
TCGCGCGGCTGTTGGTGAGCGACTCGGGTGATGTGCTGTGGGATGACCTGCTGGCCAACT
ATGACCTGAAGGGCGAGCGGCTGAAGCGCGTGCAGGCCAAGCTGGGGCCACTGCTGCATT
TCAAGGCGCAGCCGAACGTGGAACGCGCGATCTTCATCGCCGCGCCGCACCAGGGCACGG
ATATCGCAGGCAACAAGGTCGGGCGGCTGATCGGGCGCCTGGTACGCCTGCCGCTGACCA
TTCTCGGCAAGTTCGAGGACGTGTTCATGGCGCTGGCACAGGCCGAGCAGCAGGTCGACG
GCACCGCCAAGCCGAAGATTCCCAACAGCATCGACAACCTCAAGGCCAGCGATCCGTTCG
TGAAGGCCGCCGCACAGCTGCCGATCGAAGCGGGCCTGAAGTACCACTCGATCATCGCCC
AGCGCAAGCCGGAGCTGCCGGTGGAGAAGTCCGATGACGGGCTGGTGCCGTACTGGAGCG
CGCATCTGCCGGGCGCGCTGTCGGAGAAGGTGATCATTTCCGGCCACAGCGTGCAGGAGA
CCCCGCAGGCCGTGCTGGAAGTGCGCCGCATCCTGCATCGGGATATCGATGATGTGGGAG
CCGGTACACGGTAATGCCGGCCTCTGGCCGTCGCCATCATCGGATTCCCGCGTGCGCGGA
GGTTGCCGGCCAGCGGCCGGCACTACCGGAATCCGGCGGCGCTACACCCGCCGCGCGATC
ACTGCGGCCAGCACCGCCAGACCGAAGGTGATGGCCAGGCACAGCAGGTAGCCGGTGTGC
GGCGCGCTTTCCACGAACATGGCGAACAACGCGCCGGACACGGCCAGCGCGGTGGTCACC
GACAACGCCTCGCTCAGCTGTAGCGCCGAGGTATTGGCACCCTGCTCATGCGGTGCTGAC
AGCGACAGGGTCAGCACCGACAGGCTGGCGTAGATCATGCCCATGCCGAAGCCGGTCACG
GCCCAGCCGACCAGCGCGACCGGCAGCGGCATCGGGTTGAACAGCACCGACAGCGTTGCG
GCGATGCCGAACGTCATCATCACCGTGCCAACGCGCAGCAGCTGCTGGCGTGACCAGCCA
CGCTGCTGGTGGCCCTGCAGCCATGAACCGGCGAACCAGCCCAGCGCACCGAGGCTGAGC
ACGGCGCCTGCCCAGCTGGGCGAGAGCCCGCGTTCGCGCTGCAGCAGCAGGGGCAGATAG
GCCTCGCAGGCGAAGAACGCCGCTGCAGCAATGCCGCGCAACGCGATCACGCTGGGCAGG
CCGCGGCGCAGGATCAGGGTTCCGGCCGGCAGCAGCCGATGCACGCAGAACAGCAGCGCC
AGCATCGCCACGCCGATGCAGAGCAGGGCGGCCATGCCCTGTTGCTGGCCGCCGACGTAG
AGCAGTAGTGCGGCCAGTGAGGCGCCAGAGGCCCAGCGCACCACGTTGCTGCGTTCGCCA
TCGTTGCAGACCGCAACGGGAGGTTGCATGCGCGCCAGTGCCGGGCGCAGCAGCAGTGCG
GCCGGTATCGCCAGCAGTGGCACTGCCAGGAATACCCAGCGCCAGCCCAGGTGCTGCACC
ATCAGGCCACTCAACGCCGGGCCGACCATCGAGGGCACCACCCAGCCTGCGGAGAACGCC
GCGAACACCTTCGGTCGCAGGTGCTCGGGGTAGCTGCGGCCGACCATCACGTAGAGCGAG
ACCGAAATCGCGCCCGCGCCCAGGCCCTGCATCAGGCGCCCGGCCACCAGCATGCCCATG
CGCGTCGCAAAGCCGGCCAGCAGCAGGCCCAGCACGAAGCAGCCCAGGCCGTACCAGAGT
GGCCGCGCGGGGCCGTGGCGATCGGCCCAGCGCCCGGCCAGGGTCATGCCGATCACACTG
GTGGCCAGGGTGCCGCCAAAGGCCAGCGCGTACAGGCGCAGTCCATCGAGTGCTTCGGCC
ACGGTGGGCATCGCGGCCGCGACGGCCAGTGCTTCGAAGGCGTGCAGCGCGACCAGTGCG
ACCATGCCGATGGTCGTGGCGCGGTAGCGCGCGGACAGGATCGAGCTGTCAGCCGGCAGG
TGGGTGTCGGCGGGAGAGAGGGTCGGGGTCATACGGGTCAGGTGCAGGCCGCGCTTGTCA
ACGGGCGGCGAAGATAGCAGCATGCCACCTCAACTGTAGTTGAGGTCAAGCAATGGCATC
CCAGGAACTCAGCGTTGGCGAGGTCTCCCAGCGCAGTGGCGTGGCCGTTTCCGCACTGCA
TTTCTACGAGCGCAAGGGGCTGATCAGCAGCCTGCGCACCTCGGGCAACCAACGTCGTTA
CAGCCGGGACGTGCTGCGCCGGTTGGCGGTGATCCGCGTGGCGCAGCGGGTGGGCATGCC
GCTGGAAGCAGTCGGCCGTGCCTTCGAAAGCCTGCCTGACGGACGCGCACCGACCAAAGC
GGATTGGGCCAGGCTGTCCGCGCGCTGGCGCACCGAGCTGGAAGAGCGCATCCACATGCT
GCAGCTGCTGCGCGACGAACTGACCGGCTGCATCGGTTGTGGCTGCCTGTCGCTGCAGCA
CTGCCGCCTGGCCAATCCCGGCGACGTCCTCGGCGAACGCGGCGACGGCCCGATGCGCTG
GGAGTGAGCGACAAAAAGGGGACGGAGGGGATTATGTCGTTTGTGCACTTGCGACTTAAT
CCCCTCCGTCCCCTTTTTCTTACCAGACCGTGATCGTCTCGCCGCTCTGGATGCCTTCCA
CCGCGCGCTGGAAGGCCAGTGCCGCGCGCTGTGCGCTTACCGCCTCGAAGCCCGGGAAGT
AGGGGCCGTAGGCGGCCATCGATTCGATCAGTACGTTCGGGCTGACCACGTTGATGCGCA
GGCCGCGCGGCAGCAGCTCCAGTGCGGCTGCGCGCACGAAGCCTTCCAGTGCGGCATTCA
CCGAGGTGGCGTTGACGCCGTCGCGGATCGGTTGTGCGCTGACGATGCCGCTGGTCAGGG
TGATCGAGCCGCCGCTGTTGAGATGATGCTGCGCGGCCAGTGCCAGCCTCACCTGGCCCA
GCAGTTTGTCCTGCAGGCCGAGGTTGAACTGCGCCGGCGTCATCTGCTGCAGCGGGCCGA
AGTGCAGCTTGCCGGCGGTGGAAATCACCGCATCGACCGGGCCGGTACGTGCGAACAGTT
CGGCGACGCTGGCGTCATCGGTCAGGTCCACGCGCAGTTCGCCGCTGCTGCGGCCGGCGG
CGAGAATCTGATGCTGTTGGCCGAGCTGGCGGGCGACTGCCTGGCCGAGGGTGCCGCTGG
CACCAACGAGGAGGATCTTCATGGCCGTTCCTTGCGTAAGGGAGTGAGCGCAGTCTGCGC
CCTCACAATGGGGTTAGGTAAGCGGCGTATGATTCGCAGATTCCTAACTAAGGATTAGTA
ATGGATACCCTTCGATGCATGCAGGCCTTCGTTGCCGTGGCCGAGCGTGGCAGCTTCGCC
GGCGCCGCCGAACAGCTGCAGGTCTCGGCGGTGATGGTGGGCAAGTACATCCAGCAGCTG
GAGGCGCATCTGGGTGCCGCGCTGCTGCAACGGAACACCCGCCGCCAGCGCCTGACCGAA
GCCGGCAGCGCCTATCTGGCCGGCTGCCGGCAAGTGCTGGAGCAGGTGCAGCAGGCCGAG
GCCGATGTGGCCGGTCTGCAGGTACAGCCGCGTGGCCTGCTGCGGGTCAGTGCGCCGACC
ACCTGGGGCAGCTGCGTGCTGGCGCCGCAGCTGGCCGGCCTGCTGCGCGCGCAGCCGCAG
TTGAACATCGAACTGGATCTGAGCAACCGCCGTGTGGACCTGATCGAGGACGGCTTCGAC
GTGGCGATCCGGGTCGGGCCGTTGCCATCACAGGAGGTGGTGGCGCGGCCGCTGCCGCCG
TATGCGATGAGCCTGTGCGCGGCGCCGTCTTACCTGCGCAGGCGCGGCACGCCACGCACG
CCGGCGGACCTGCAGGGGCATGATTGCCTGAGCCATCTTGCCTGGCGTGGTGGCCATGGC
TGGCAGTTGGCCAACGGTGAACAGGTGGATTGGGAGGCGCGGCTGACCTGCAACGACGGG
TTCGCGCTGCGCGAAGCCGCCGTGGCCGGGGCCGGGTTGGTGTTGCAGCCCACCGCGCTG
TTGGCGGGGGAGATCGCAGCAGGGCGCCTGAAGCCGCTGCTGCGCGACTACCTGCCCGAA
CCGCGACCGATGCATCTGATCTACCTGCCGGATCGACGGCCGCGCCCGCGGCTGCAGTGC
TTCGTGGATTTCGTCATGGCCACATTTGGGCAATGAGCATCCACGCCATGCGTGGATGAT
GGTAGGTGCCGACCGTTGGTCGGCACACATCGGGATCAATCATTCGCCGCAGACAATTCC
TGCCCGCGCACCTGCGCAGCACGCAGCGCGTTGTCCACCAGCACTTCGAAACCACCGGCC
TGGAAGCTCTCGATCGCGGCCTGGGTGGTGCCGTTCGGCGAGGTCACACGGCGGCGAAGC
TCGGCCGGGCTTTCGCCGGCTTCATCGAGCATGCGCGAAGCGCCCAGCAGGGTCTGCACC
ACCAGCGTGCGCGCGGCGTCGGCCGGCAGGCCCTGGGCAATGCCCGCCGCTTCCATCGCT
TCGGCCAGCAGGAACACGTAGGCCGGCCCGCTGCCGGACACGGCAGTGACCGAATCCATC
AGCGCCTCGCGCTCGATCCACACGGTACGGCCGGCACTGGCCAATACCTGTTCGGCCTGC
GAGCGCTGCTGTGCATCCACCGACGGCGTGGCATACAGGCCGGTCACGCCGGCGCCGAGC
AGGGCCGGCGTGTTGGGCATTGCACGCACCACCGGCAGATTGCTACCCAGCCAGCGTTCC
AGCTGCGCGCTGGTGATGCCGGCGGCGATCGACACCACCAGTGGCCGGCTTGCCTGGGCC
AGTGCCTGCAGCGACTGGCAGACCTCGCGCAGCACCTGTGGCTTCACCGCCAGCAGCCAG
GTGCGGCCCTGTGCGGCGGCATCGGCGGCATTGTCGTGCACCTGCACGCCGAAATCGGTG
GCCAGCGACTCGCGCAGTGCTGCAACCGGTTCGGCCACGTGGATGTGTGCGGCGGGCACG
CCCTGGCGGATCAGGCCGGCGATCAGGCTGCGCGCCATGTTGCCGCCGCCGATGAAGGTA
ATGGAATCAGCTGTCATGAAACTCTCCTTGCAAGATCAGGCCGGGCGAGGACGCGCGCCG
AACAGGGCGGTGCCGATGCGCACCAAAGTGGCGCCCTCGGCGATGGCGTCGGCGTAGTCG
CTGCTCATGCCCATCGACAGCGTGTCGACCTGCGCGTGCTGGGCGGCCAGCGACTGGAAA
AGTGTGCGCATGCGCACGAACGCATCCCGACGGCGTTCCGCCTCGGGCCATGGCGCGGGA
ATCGCCATCATGCCACGCAGGCGCAGGGTGGGCTCGGCGGCAATCGAAGCGGCCAGCACC
TCGACATCCTCCGGCGCACAGCCGTGCTTGCTGGATTCATCGTCGATGTTGACCTGGATC
AGCACATTCAGCGGACCACGCGCTGCCGGGCGATGGCGCGCCAGCGCCGTCACCAGCTTG
GGCCGGTCCACGCTCTGCACCCAATCGAAGTGGGTGGCCACGGCCTCGGCCTTGTTCGAC
TGCAGGTGGCCGATCAGGTGCCACTCCAGCGCCAGGTGCTGCAGCGCCTGCATCTTGGCC
AGCGCTTCCTGCACATAGTTCTCGCCGAAGGCCTGCTGGCCCTGCGCGGCCAGCGCGGCC
ACGGCCTCGGCCGGTTGGGTCTTGGAAACGGCCAGCAGGCGCGGATCGGGCCGGCCGGCC
GCCTCGGCGGCGGCATGCAGGTTGCTCAGGATCTGGGGCAGGGGAGTGGCCACGTAACGC
GTTCCGTTGAATCAGGAGGCTATACTGCCGCCCGGGGAAAGATCCTTCCAGTCGAAGCCG
TTATTGGGGAGTAGCCGCTCATGGATATCGCCGAACTGCTGGCGTTTTCCGTAAAGAACA
AAGCGTCCGACCTGCACCTGTCCGCAGGCCTGCCGCCGATGATCCGCGTGGACGGCGACG
TTCGCCGGATCAACATCCCGGCCCTGGACCACAAGCAGGTCCATGCGCTGGTGTACGACA
TCATGTCCGACAAGCAGCGCCGCGATTACGAGGAATTCCTCGAAGTGGACTTCTCCTTCG
AGATCCCGTCGCTGGCGCGCTTCCGTGTGAACGCGTTCAACCAGAACCGTGGCGCCGGTG
CGGTGTTCCGTACCATTCCGTCCGAGGTGCTCACCCTCGAGGACCTGGCCTGCCCGCCGC
TGTTCCGCGAGGTGATCCAGCAACCGCAGGGCCTGATCCTGGTGACCGGTCCCACCGGTT
CGGGCAAGTCGACCACGCTGGCGGCGATGATCGACTACATCAACAAGAACGAATACGGCC
ACATCCTCACCGTCGAGGATCCGATCGAATTCGTGCACACCTCGCAGAAGTGCCTGATCA
ACCAGCGCGAAGTGCACCGCGATACGCATGGCTTCAACGAAGCGCTGCGCTCGGCACTGC
GTGAGGACCCGGACATCATCCTGGTGGGCGAACTTCGCGACCTGGAAACCATCCGCCTGG
CACTGACCGCCGCGGAAACCGGCCACCTGGTGTTCGGAACCCTGCACACCAGCTCGGCGG
CCAAGACCATCGACCGCATCATCGACGTGTTCCCGGCCGGCGAAAAGCCGATGGTGCGTT
CGATGCTGTCCGAGTCGCTGCGTGCGGTGATCTCGCAGGCGCTGCTGAAGAAGGTTGGCG
GCGGTCGTACCGCAGCGTGGGAAATCATGGTCGGCACCCCGGCCATCCGCAACCTGATCC
GCGAAGACAAGGTGGCGCAGATGTACTCGGCCATCCAGACCGGCCAGCAGTACGGCATGA
TGACCCTGGACCAGCACCTGCAGGACCTGGTCAAGCGCAGCCTGATCACCCGCAACCAGG
CCCGCGAGTACGCCAAGGACAAGCGCCTGTTCGAGTAAGGCGGGACAACCACGGGCGGCG
TGCACCAGTGCGGCGCCGTCCCCGTGCCGTTTCCTCCACCGACCGTTTCCTGGTAAATGC
CCTCTTGGGAGCCCGCCGTGAACAGCACCGCGACCACCATCGATTTCACTTCGTTCCTCA
AGCTGATGGCGCACCAGCGCGCCTCGGACCTGTTCATCACGGCCGGCATGCCGCCGGCGA
TGAAGGTCAACGGCAAGATCTCGCCGATCACCCAGACCCCGCTCACGCCGCAGCAGAGCC
GCGACCTGGTCCTCAACGTGATGACCCCGGCGCAGCGCGAGGAATTCGAGAAGACGCACG
AATGCAACTTCGCCATCGGCCTGTCCGGCGTCGGCCGCTTCCGCGTCAGCTGCTTCTACC
AGCGCAACCAGGTCGGCATGGTGCTGCGTCGCATCGAGACGCGCATTCCGACCGTGGAAG
AACTGAGCCTGCCGCCGATCATCAAGACGCTGGCGATGACCAAGCGCGGCATCATCCTGT
TCGTCGGCGCCACCGGTACCGGTAAATCGACCTCGCTGGCAGCGATGATCGGTTACCGCA
ACCAGAACTCGACCGGCCACATCATCACCATCGAAGACCCGATCGAGTTCGTGCACAAGC
ACGAGGGCTGCATCATCACCCAGCGCGAGGTCGGCATCGATACCGACAGCTGGGAAGCCG
CGCTGAAGAACACCCTGCGCCAGGCGCCGGACGTGATCATGATCGGCGAGGTGCGTACCC
GCGAAGGCATGGATCACGCCATCGCGTTCGCCGAAACCGGCCACCTGGTGCTGTGCACCC
TGCATGCGAACAACGCCAACCAGGCGATGGACCGCATCGTCAACTTCTTCCCGGAAGACC
GCCGCAACCAGCTGCTGATGGACCTGTCGCTGAATCTCAAGGGCGTGGTCGCGCAACAGC
TGGTGCCATCGCCCGATGGCCGCTCGCGCAAGGTGGCGATGGAGATCCTGCTGGGCACGC
CGCTGGTGCAGGACTACATCCGCGACGGCGAGATCCACAAGCTGAAGGAAGTGATGAAGG
ACTCGGTCCAGCTTGGCATGAAGACCTTCGACCAGAGCCTGTTCGAGCTGTACCAGGCCG
GCGAGATCAGCTACGAGGACGCGCTGCGCTACGCCGATTCGCAGAACGAGGTGCGCCTGC
GCATCAAGCTCAGCCAGGGCGGCGACGCACGTACCCTGTCGCAGGGGCTGGACGGCGTGG
AGATCTCGGAGATCCGTTGACCTGGCCGGTATCGGTCGTGGCTGGATTGATGAATTCCGG
TCATGACCGACTGCGGCCGGGCTGGCTCAATCCAGCGCCACGACAGGCGTATCGTCATCA
CTCCCCCTCTGGAGCACGACGATGCAGACACGCGAACTGGGCCGCAGTGGCCTGAAGGTT
TCCGCCCTCGGCCTGGGCTGCATGGGCCTGACCCATGCCTACGGTCAGCCGGTGGAGCAG
GGCCAGGGCATCGCCCTGCTGCAGGCCGCCGTCGAGCGCGGCGTGACCTTCTTCGACACC
GCCGAGGTGTATGGTCCGTACACCAACGAAGACCTGCTCGGCCGCGCGCTGGCGCCCTAC
CGCGACAGGCTGGTGATTGCCACCAAGTTCGGATTCAAGGGCGCGCGCACCGATGACGGC
CTGGACAGCCGTCCCGAGAATATCCGTGCCGTTGCCGAAGCCAGCCTCAAGCGCCTGCGC
ACCGACCATATCGACCTGTTCTACCAGCACCGCGTCGACCCGAACGTGCCGATCGAGGAT
GTGGCTGGCACCGTGCGCGACCTGATCGCCGAAGGCAAGGTCGGCCACTTCGGGCTGTCC
GAGGCGAGCGCTGCCACCGTGCGTCGCGCGCATGCGGTGCAGCCGGTTGCCGCCGTGCAG
AGTGAGTACTCGCTGTGGTGGCGCGAACCGGAGCGCGAACTGCTGCCGACGCTGCAGGAA
CTGGGCATCGGCTTCGTGCCATTCAGCCCGCTTGGCCGCGGCTTCCTCACCGGCACGATC
AACGCCGACACTACCTTCGATGCCAACGATTTCCGCAACAGCGTTCCGCGTTTCGAAGTG
GAGGCGCGCCGCGCCAACCAGGCGCTGGTGGATCGCATCAGTACGATTGCCGCAGCACGG
GGCGCGACGCCGGCGCAGGTGGCGCTGGCCTGGCTGCTGGCACAGGCGCCGTGGATCGTG
CCGATCCCAGGCACCACCAAGATCCATCGCCTGGAAGAAAACCTGGGCGCGGCCGACCTG
CAGCTGGCACCGGAGGAGCTGCAACGCATCGCACAGGCGCTGGACGAAGTGTCGATCGTC
GGCGAGCGCTACAACGCGCAGCGCGCCGCCCAGGCCAAGGGCTGATCACCAGCTGGGTGC
GGACCGTTGGTGGGTGCGCACCGTTGGTCCGCACGCCTTGCCCCTCACCCCAGCGGCCCG
CGCAGCGCATCAAGCACCGTGCGCATCGCCACGGTGACGTGGCGGCGCGACGGGTAGTAC
GCGTAGTAGCCATCGAAGTGCGGGCACCAGTCGTCCAGCACCGACTGCAGGCGGCCATCG
TCCAGCATCGGCTGCACCTGGTCTTCCGGCAGCCAGGCCAGTCCGCTGCCGGCCAGCGCA
GCGGCGCGGGTCATGCCCATGGTGTTGAACGTCCATTGCCCGCCAACGCGCACACTCAGT
TCGTTGCCATCCTGGCCGAAATCCCACGGCATCAGTCCCCCATGCGTAGGCAGGCGCAGG
GTCACGCAGTTGTGCTTGGCCAGGTCGTCCGGATGCTGCGGCACCACGTGCTGGCGGAAG
TAGCTGGGTGCACCGACCACGCGCATGCGCAGCGGCGGGCTGATCGGCACCGCGACCATG
TCGCGCGCCAGGCGCTCGCCGAGGCGGATGCCGATGTCGTAGCGCTCGGCGACGATGTCG
GCCAGGCCGTAGTCGGTGGTCAGTTCCACCTTCAGGTCCGGATAACGCTGCAACAACGGC
GCCAGCCGCGGCCAGGCGATGTACTCGGCGGCATGGCCGGTGGCGTTGATGCGGATGGTG
CCGGCCGGGCGTTCGCGGTACTCGGCCAGCGCGGCCAGCCCGTCCTCGATCTCGGCCAGG
CGTGGGCCCAGGGTGTCGAGCAGGCGGGCACCGGCTTCGGTGGTCGATACGCTGCGGGTG
GTACGGGTCAGCAGGCGCACGCCCAGGCGCTGTTCCAGGCCGCGCATGGCATGGCTGAGC
GCGGACTGGGACACGCCCAGCTGGGCGGCGGCCCGGGTGAAGCTGCCCTCGCGGGCAACG
TGGACGAAGGCCTGCAGGTCGTTGAGGTTTTCGCGGGGCATGCTGGAATGATACGGCCGG
GCTGCGCCCGGCACCTGCCGAAGCAACGTCAACGGCCACGTCAACTTCAAAAACTGGCTA
TCCGTGAGATGGCGGGGTGGGCCCGGTTGAGGGGGACGCCGTAAACCCATCCATGGGGGC
TTGGTCGCGGCATCCATGCCGCTCACACCCCCTCAACCGGACCCACCCCGCCTTCGACAG
TTGGCTGCGGCCTGTCGGGCGAGGCGGGGTCGGACGTTTGGGTGTGTCGATTTCTGCGTC
TGTGGTTCGTCGAATGAATGACTTCAACGGGAGCTGCACATGAGCACTGACACCAAGCCG
AAAGGCCCGGCCTCGTATTTCCCCTCCATCGAGAAGACCTACGGGCAGCCGGTGGCGCAC
TGGTTCGGGTTGCTGGCCGGGAAGAAGGGCCTGAAACACATGGAACTGGTCAGCTTCCTG
AAGAGTGAACATGGCTTGGGCCATGGCCATGCCAACGCACTGGTGGCTCACCATCTCGCC
GGCAAGGGCTGAGCAGCGCCGAGCCCGGGGCAGTGCGAGGCGCATTCAGCTGAACGATTT
CATCTGCAACTGTCATGCAGATCGTGTTTAATACCGCTCCCCACCTGCTGTTCCCCCACC
GCATGTCCCTTCCTTCCCATGGCCCCGCGCCGTGCGACGACGCTGACGGCCACCTGGTCA
CCGCCGGTCCGCTGACCCCGCCGCCCGACAGTGCTGGCACCACCGCCGACGAAAAAGCGC
TGCGTCACTCGATCGCCGAGGACGTGCAGGGCATGGTGCTGGCCACGATGGTGGCCTCGC
TGGGCCTGGCCATCTTCGCCAAGGGCGGGCTGATGATCGGCGGCATGGCGGGCATGGCCT
TCCTGCTGCACTACGCGATGGGCTGGAACTTCGGCCTGGTGTTCGTGCTGGTCAACCTGC
CGTTCTATTGGGTGGCGCTGCGGCGCATGGGCTGGGAATTCACCCTGAAGACCTTCGCTG
CGGTCACCGCCTGTGGCGTGCTGACCGACCTGCTGCCGCGCTGGATCGACTTCTCGCACA
TCAACCCGCTGTATTCGGCGATCGTCGGTGGTGCCTTGTCCGGCCTCGGCATCCTGTTCT
TCATCCGACACCGCGCCAGCCTTGGCGGCATCGGCATCCTGGCGGTGTACCTGCAGCGCA
CCCGAGGCTGGAGCGCCGGCAAGGTGCAGATGTCCTACGACGCCTGCCTGATGGTGGCCG
CGTTCTTCGTGCTGTCGCCATCGAAGGTGCTGTACTCGGCCATCGGCGCGGTGGTGCTCA
GCCTGGTGCTGATGTTCAACCACCGCCCCGGCCGTTACATGGGCGTGTGACCGTTCAACG
GGGTTGCCGGCCAGCGGCCGGCACTACCGGCATCCACGCGCGGAGATCCCTCAGCGGACG
GCGGCCTGCAACCACGGCGGCGACAGCGTCAGCAGCCGCGCATGCACCGGGCAATCCTCG
GCGTGCGCGCCGGGCAGGTAGCCCAGGCTCATCAGGAACTCGCCGGTGATCTCGCCACCG
GTGAAGCGGAAGGTCTTCTTGAACAGCTTCACCCAGTCGGCCTTGCTGCGCGGGTGATGC
GCATCCAGCCACGCCGCGAAGCTGCCATGACTGGCCCGCAGCTGCTGGATCACCTGCGCG
TTGTGGATGGCGGCCAGTACCTTCAGCCGGTTGCGGATGATGCCCGCGTCCGATAGCAGG
CGCTCGATGTCCTGCTCGGCATAGGCCGCCACGCGGTCGACATCGAAGCCGTCATAGGCC
GCGCGGAAGCCCTCGCGCTTTTTCAGGATCGTTTCCCAGCTCAGCCCGGCCTGGTTGATT
TCCAGCACCAGCCGCTCGAACAGCTCGCGCTCGTCACGCTGCGGGTAGCCGTATTCATTG
GCGTGGTAGTAGTCGTGCACCGGATGGCCCGGGGCGATGAGGCAGTAGCCGCTCATGGGG
AAGACTCGCTGGATTCGGGTTCGGGATCGATGGCCACTGCGGGGCGCCCACCAATGGACA
GCATCGGCCAGCGCGGCGGTTCGAGAGTGAGTTTGCCATCACGCAGCGCCTGGTTGATCG
CCTCGGCCTGGCCGCTGGCGGTGCCGAACAGCGAACCGGCCCGGCGCCAGTGGGTATCCC
TGCCACGTGCGTACAGCACGCAGTCCGGCCCACGGATGGTGTACAGCTCGCACAGCAGCA
CTTCGCCGGTACCATCGCCGTCGAGGTCGCGATGCACGATCAGGCAGTCGCGCTCGCTCT
GGGCGCAGGATTCGCCATCGATCGCGCGCGTGGCCAGTGCCTGCCACCAGTCGTCCGGTG
GCGAGCTGGATCCCTTGGCCAGCTTCAACGCGCGCTGCAGGGCGACGACGTCCTGCGGCC
CCTTGTCGAGGCGCTGGCCGTCATCCCAGCGCGAGGTACGTGCCAGCGCGGCAGCGATCA
CCTGTGGCGCGTTGGCATCGGCGGTGATGGCTGGATCACGCTGCAGCTCGCGCAGCGCCC
GCACGCCGCGGTGGCCAAGATCGAAGCGCAGCACGTTGACGTCACTGCTGGTGATCGCGG
GCGGGTCGGCACGCAGGCGCGCCAGCTGGCTGGACAGGGTCAGCCGCACCGGGTCCAGCA
GCGGCGAGTTGCCCAGCAATGCCAGTGCCAGCACCGCCCAGCACATCCAGCGGTTGACCG
GCTCCAGCATCTGCAACCAGCGGCGCTGCCGGCGCAGCACCGCCAGCGCGTAGCCCACGG
CATAGCCGGCCACGGCCACTGCGACGAGTACCGCCCAGAACCGGTCCACGGTCCAGCCGT
ACTGCACCACGCGCAGCCCCAGTGCGTACAGCGCCAGTGCGGCGTAGACCGGCAGCGCCA
GCAGGCTGGCTTCAACCAGACGGCGCAGCACGACGGGGTAGGGCGCGGTGTCGTCCCCCT
GCTGGTAGACCGCATTGGTGAACGTCACCAGCAACAGCGACAGCACCAGCAGCAGGCTGG
CGGCCGAGCGGGTCTTCCACAGCGGTTCCAGCCCGGTAAGCGGCAGGCTCAGCACGAACA
ATACGGCGATGAACGAGAGCAGCGGCAGCAGTCCGCGGCAGATCGCGAACAGCACCTGGC
GGGTGATCTGGATCGCGCGGTGCTGGGTGCGCCCGATCAGCACGCCGAACCCGGCCAGGC
TGCCGGTAGCCAGCGCAATGAAGGCATCCTGGCGGAACAGGTCGCGGAAGACGGTGACCT
CCAGCAGCTGGAACAGCGCCGCCCACAGCCACAGCAGCAGCCAGGTGAGCCCGGTGAACA
GTGCCGCCAGGGCGAGGGTCAAACCGTTCTGCCAGGCGCGCTCGAACAGCTCGGGGTAGC
TGGCGCGCCAGTGCCCGTGCTGCAGCTGGAACTGCCACCAGGGCAGCACCACGAACACCG
CCACGGCCATGCCCAGGGTCAGTGGAAACTGCAGCGCGCTCGACTCCAGCGCGGTCTCGC
CAGTGAGGTTCCAGCCGATCCAGGCGGCCAGCGCCAGCACCACCGCCGAGCCGAGCACGG
CCTGCAGCCACAGGCGGCGCTGGCCCAGCTCGACCAGGCTCAGCGCCACCGCGCTGGGAA
TGGCCAGCACCCAGGCGTACCAGCAGTAGCGCCAGCCGATATCGCGGAACGGCCACGCAT
CGGACAGTTCCTGCGCGGCATACAGCATCAGACCCTGCAGCAGGGCAATCAGGACGATGG
CGCTGCGTGCCGGCAGGGTCAGGGGCGATGAAGACTGCATCGATGACCTTCCATGGCAAA
GCACCATCCTAGCCCATCGCGGTTCGCCGCCATTGCGCGACCATCCCGCCCCCAGCAGGT
AGAATGGGACCATGCCTGTAACGCCGACCTCCCTCGCCGATCACCTCCTCGTCGCGCTGC
CGTCGCTGCTCGACGCGACCTTTGCCCGCAGCGTCGCGCTGATCTGCCAGCACGACGAGA
ACGGGGCGATGGGCGTGCTGGTCAACCAGCCTTCCGAGTACACGCTGGGTGAAGTGCTTG
CCCAGATGGACATCACCACCGGTGACGGCGACCTGCAGGCGCGCATGGTGCTCAACGGCG
GCCCGGTGCATCCCGAGCGCGGCTTCGTCATCCATGACGACGCGCGGGCGTGGGATTCCA
GCCTGATCGTGGGTGACGGCCTGTACCTGACCACTTCGCGTGACATCCTTGAAGCGATGG
CGCGTGGCGAAGGCCCGGCCAATGCCGTGGTCACCCTCGGCTGTGCCGGTTGGGGCGCAG
GGCAGCTGGAAAGCGAGCTGTCCGAGAACAGCTGGCTGACCGTGCCGGCCGATGCCGAGC
TGGTGTTCCAGCTGCCGCTGGAGCAGCGCTGGCAGGGTGCGGCCTCGCGCATCGGCGTGG
ACCTGTTCCGGCTGACCGACTACAGCGGCCATGTCTGAGCCGGCCACGCCCGTACCGGCT
CCTGCTGTCCCGGCGATCCGCCGTGACGGCACCGTTCTGGGTTTCGACGTCGGCTCGCGG
CGGATCGGCGTGGCCATCGGCAGTGCCTTCGCTGCGCATGCGCGCGCGGTGGCGGTGGTC
GATGTGCACGGCAATGGCCCGGACTGGACCGCGATCGAACGCCTGCTCAAGGAATGGAAG
CCCGACGGCCTGGTGGTCGGCGACCCGCTGACCCTGGACGGCCAGGACCAACCCAACCGC
AAGCGCGCGCAGGGCTTCGCCCGCCAGCTGCGGGAACGTTTCAAGCTGCCGGTGGTGATG
ATCGACGAGCGTTCCAGCTCGGTCGAGGCCGCCCGCCGCTTCGCCGTCGAGCGCGCCGAA
GGGCGCAAGCGCCGCCGTGATGCGGCCGCGCTCGATGCCGTGGCCGCGGCGGTGATCATC
GACCGCTGGCTGTCGTCCCCCGACGACGCCACCCCCATTCCCTGACTGCCCGACACCGCC
ATGACCGCCCAGCAAATCGATGCCTCCGGACGCCTGCGCCACCTGCTGACCCTGGAGGGC
CTGCCGCGCGGGACCCTGCTGCAGCTGCTTGACCGGGCAGGTCAGATCCGCGATGCCGCA
GTCGGCCGCGTCGGCAACAAGCGCCACGTGCTGGCCGGTTCGGCGGTGTGCACGCTGTTC
TTCGAGCCGTCCACGCGCACCCGCAGCTCATTCCAGCTGGCCGCGCAGCGCCTGGGCGCC
GATGTGCTCAACTTCGATGCCTCGACCTCGTCCACCCGCAAGGGCGAAACCGCCTGCGAT
ACGCTGCGCAACCTGGAAGCGATGGGCGTGCGCGGCTTCGTGGTGCGCCACCCGGAGGAT
GGCGCGGTAGCCGCACTGGCAGAAGCGGCGGGCGAGGGCACCGCACTGATCAACGCCGGT
GACGGTCGCAGCGCGCACCCGACCCAGGGCCTGCTGGACATGCTGACCCTGCGCCAGGCC
AAGGGCCCGGATTTCTCGAAGATGAAAGTGGTGATCGTCGGCGACGTGAAGCACTCGCGC
GTGGCCCGCACCGACCTGCATGCGCTGCGCACGCTGGGCGTGGGTGAGATCCGCGTGTGC
GGCCCGCAGTCGCTGCTGCCGGACGATGAGACCCTGAAGGGCTGCGTGGTCGGCGATGAT
TTCGACGCGATGCTGGAAGGCGTCGACGCGCTGATGATGCTGCGCCTGCAGCGCGAGCGC
ATGGAAGAAGGCCTGGTGCCGTCGCTGGAGCAGTACCACGCCCAGTACGGCCTGACCCGC
GAGCGCCTGGCGCGCGCCGGCAAGGATGCCGCGGTGCTGCACCCGGGCCCGATCAACCGC
GGCGTGGAAGTGACCGACGACGTGGCCGACGGCCCGCAGTCGTGGGTGCTGCGCCAGGTC
GCCAACGGCGTCGCCGTGCGCATGGCCGTGCTGGAAACCCTGCTGGGCTGACCACGCGCT
CTGGTAGGTGTCAATCTTGGTTGACACACTTGCCGCGCGGCTTGTCCGCGCACCGCTCTG
GTAGATGCCAACCTTGGTTGGCACTATCCATCCGCGCCCAAGTTGTCGAGCGGATCACAC
GAAGCCCCAAGCTCCCATTCGCACCATGCATGGGGATATTGCCCAAGCCGCGTCGCCAGC
CCGGCCCTGATCGGATTTCCCATCAGGTACATCGCATGCCGGTGCAACGATTCGTCAGAG
CGGATCGCATGATCGTGATAGCAGGCCTGCCAGAAGCGCCCGACTCGCCCCAGCCACCGG
TTTGCCTGCTGGGCTGTGCGCGACTTGAAACGCTTCATGACGGTTTCCAGCGTTCCCGCA
CGTAGTTCGACCAGCCAGTGGATGTGGTCGGGCATGACCACGTACGCAATCGAGCGGGTG
AAGCCTTCCTGATCCAGTCGCTGGAATTCGCGGACTGCCAAGGCGGCCGCTGCGGCGTTG
GTGAAGAGCGGCGCGCGGTCATGGACGACGGCGGTGAGGATATAGCTGAGGCCGATGCTG
GAGCGACGACCGAGCAGGAGACGTGTGTTCTGCATGGAGCAAGCATGGACGGGCCTGCTT
CCAGTGAACATCGGGGAATGGGCTGGTTTCAGGTAGGCGAGTGCCAACCAAGGTTGGCAA
CTACCAGAGCAGTCAGTGCCAACCAAGGTTGGCAACTACCAGGGCAGTCAATGCCAACCA
AGGTTGGCAACTACTGAAGCTGCGGTTCAGCGCTTCTGCGCGAACAGCCATGCCCACATC
GCCGGGTCGGCATAGGTGGCGTCCCAGGCGTTGTGGTTGCCTTCCGGGTACTCGGTGTAG
CGCACGTCGCGTGCAGCGGCGCTCCGGAATGCGGCGTGCAGTCTGCGATCGTCGTCCGGT
GGCACTACATCATCCAGCGCACCGTGGAAGATCCAGATCGGCGTGCCTCTCAGGCGCTGG
GCGATGGCCGCATACGGATCGGTTTCCTGGGCGACCTGCTCGACGAACAGGGTCGGGCGC
ACCGCGCGCGGCGCCAGCACCGCGCCGCACACGGGCACGATCGCGGCGAAGCGCCCGGGG
TCATCCAGCGCGATGTTCCAGCTCCCATAGCCGCCCATCGACATCCCGGTCAGGTACTGC
CGTGAGCGATCGGCACCGAACTCGGCGATGGTGGCGTCCAGGGCGGCCAGCGCAACGCGG
TTGTTGCGCCCGCTCCATTCCTGGTGGCCCGGCACCTGGGGGAATACGGCCAATGCGGGG
AAGTCGGCCGCGTGCCTGCGCAGGTGCGGCCCCAGCCCCGCATGGGTCTGCTTGACACCG
TCGCCGCCACGCTCGCCGGAGCCGTGCAGGAACAGGATGACCGGGAGTCTGGTGGGAGCG
GTGGCCTGAACGCCGGCCGGAATGAACACCTGGTAGTAGGCGGTCTCGCCGTCCACCTTC
ACTGCGCGGCCCTCGAAGCGGCCGCGCGCGCTGTCCGGCAGCGAAGTGCAACCGCTCATC
ATCAGAAAGGCCAGCAGTGGCAGCCAGCGCGACATCGATCGGACCATGGGATTTCCCGGG
GCGGCAGGGTCAGCTGCATCCTAGCCCGCCGCAGGTCAACGCGGCATCGTGCGGCGCGTC
ACTCCGGTCGCGGGAAACTGGCAATGATGTCCAGCTGCTCCTGCGCTTCGGCATTGCCCT
CGGCGGCGGCCGCCTGCACCTGCGCGATGTCCGGATGCAGCACCACCAGCAGCGGGTTCT
CGCAGACCGGGCAGGCGTACTCGGTGGCGTCCTCGTCCAGCTCCATCTCCATGGCACGCG
AGCTGCCCTTCCATTCGCAGGCCGGGCAGGTGTGCTGCTGGTCGCGCCAGCCGGGCTGGA
AATAGTTTTCGATCGTGGTGGCCATGGGTGTCCAGTTGGAAACGGGTCAGAGCCCCGCGC
AGCGGAGATCCGACCCTGGGTTTTGGCGTGGGTCGGAACTCCGCGCGGCGGGGATCGGAC
CCTGCAGGGTTCAGTGCAGCAGCACCAGCGTGGCCAGGCCGAGGAAGGTGAAGAAGCCCA
TCGAGTCGGTCACGGCGGTCAGGAAGATGCCGCTGGCCAGCGCCGGGTCGAAGCCGAAGC
GTTTCAGGGTCAGTGGCACCAGCACGCCGGCCAGTGCGGCGAACAGCAGGTTGCAGGTCA
GCGCGATGGCGATCACTGCCGACAGCCCGGGCGAGTGGAACCAGGCCAGCACGATCAGCC
CCAGCACGGAACCCAGCATCACGCCGTTCAACAAGGCGACCCGCACCTCCTTCCACAGCA
GCGTGCGCGCGTTGGACGCGCCTACCTGGCCCAGTGCCAGGCCGCGCACCATCAGCGCCA
GCACCTGGGTACCGGCATTGCCGCCCAGGCCCGCCACGATCGGCATCAGCACGGCCAGCG
CCACCAGCTTGTCGATGGTGCCTTCGAAGTGGCCGACTACGCTGGAGGCCAGGAAGGCGG
TGCACAGGTTCACCGACAGCCACATCAAGCGCCGGCGCATGGCGCGCCAGACCGGGCTGA
ACAGGTCTTCGTCCTCGTCCAGGCCGGCGGCGCCCAGTGCCTGGTGCTCGGCCTGGCCAC
GGATGATGTCGACCACGTCATCGATGGTGATGCGGCCGATCAGGATGTTGTTGTCGTCCA
CCACCGGCGCGGAGATCCAGTCATGGTCGGAGAACTGGCGGGCGACCTCCTGGTCGCTCT
CGCCGACGTCAATGGCCGGCTGCTCGTCGTCGATCAGGCGGTTGATCGGGGTGGTGTCCT
CGTGGGTCACCAGTGCCGCCAGCGACACCCGGCCGAGGTACTGATGGCGCCGGCTGACCA
CGAACAGGTGATCGGTATGGTCCGGCAGTTCGCCGCGCAGGCGCAGGTAGCGCAGCACCA
CGTCGACATTGACGTCGGCGCGCACGGTCACCACGTCCGGGTTCATCAGGCGGCCGGCGC
TGTCCTCGGGATAGGACAGCACCTGCTCCAGGCGCTCGCGGTTCTCGCGGTCCATCGACT
TGAGGACCTCGTCGATGACCGTATCGGGCAGGTCTTCGACCAGGTCGGCCAGGTCGTCGA
TGTCCAGGTCTTCGACCGCGGCGATGATCTCGTCCGGGTCCATGTCCGCGAGCAGGCTCT
CGCGCACGTCTTCGCCGACGTGGACCAGCACCTCGCCGTCATCTTCCGGATCAACCAGGC
CCCACACCACCTCGCGCTTGCCCGGCGGCAGCGATTCAAGCAGGTTGCCGATCTCGGCCG
GGGCCAGGGTGTTGACCAGCCGACGTACCGGGCCCAGCCGGCCGCTGTCCAGTGCATCGG
ACAACATCCGCAGTTGGCGCGCAGTCTTGTCGTGGCGTACAGCTTCAGCCATCGCAGCTC
CCGCGGGATAAGAAAAGCCGCGATCCCGGCAAGGATGCGGCAACAGGGGTGTTCAGCGCG
TCATTATCGCAAGGGGATGTTTCAGCGCATAGCCGCCGGGTGGCGGTAGTGCCGGCCGCT
GGCCGGCAACCTCTTGGCCTTCAACGAGACGGGGTCAGATCCCTTTTCCCGCGGAAAAGG
GATCTGACCCCAGGCGTGCATGCCCGGCGAGCGGGTGGTGTCAGGGCGTATCGGCCACCA
GCGCCAGCCAGCGTTCGATGGCGCGGCGGTCGCGCGCGGCCAGCAGCTTCGGGGCACGGG
CGCGCAGCGCACCCAGATCGGCTTCGCGGATGGCACGGCGCACCTCCAGCAACGTACCGG
GATGCAGGCTGAACTCGCTCAGGCCCAGCGCCAGCAGCAACGGGGTCATCCGCGCATCAC
CGGCCATCTCGCCGCAGACCGCCACCGGGATGCGGTGGCGTGCGCCGGTCTCGATCACCA
TCTGCAACAGCCGCAGCACCGCCGGGTGCAACGGTGAATACAACTCACCCAGCGCCTCGT
TGTTGCGGTCGGCGGCCAGCAGGTACTGCACCAGGTCGTTGGTGCCGATCGACAGGAAAT
CGACCAGATCGATGAAACTCTCCAGCGCCAATGCCGCCGCCGGGACTTCGATCATCGCGC
CCAGCGGCACGTGCTCGGACACCATATGGCCTTCGCTGCGCAGCTGTTCGCTCAGCTTGA
GCATGCGCCGGCGCACCGCCAGCAGTTCCTCGCGGGTGCTGACCATCGGCACCAGCACGC
GCAGCTTGCCGTAGGCCGAGGCGCGCAGGATCGCGCGCAGCTGGGTGTCGGCCACCTTGG
GCCGTGCCAGCGACAGGCGCACGCCGCGCAGGCCCAGTGCCGGGTTCTCTTCGTTGCTCA
GGGTCAGGCCGGTACGATCAGCCTTGTCCGCACCCAGGTCGAGCGTGCGGATGGTCACCG
GCCGGCCGCTCATGCCCAGTGCGGCATCACGGTAGGTCTGGAACTGTTCTTCTTCGTCCG
GCAGCTCGTTGCGCTGCAGGAACAGGAATTCGGTGCGATATAGGCCCAGCCCCTGCGCGC
CCAGCGCATGCGCCTGGGTGACGTCCTCCAGCGATTCGGCATTGGCCAGCAAGGCAATGT
CGACCTGGTCGCGGGTACGGCTGGGCTTGCTGCGCAGGCGGCCAAGCTCGCGCTGCTCGC
GCGCGTGTTCCTTCAGGCGTGCGCGGTAGTCACGCAGGTTGTCGGCCAGCGGGTTGACGG
TGATGCTGCCGTCGGCACCGTCGATGATCAGCACGTCGCCGTCGGCGACGCGGCTGAGCA
GTTGCGGCACATTGACGATCAGGGGCAGGTGCAGGCTGCGCGCCAGGATCGCGCTGTGCG
ACAGCGCGCTGCCGGCGGCGGTGACGATGCCGACCACCCCCTGCGCCTGCAGCTGCGCCA
GTTCGGATGGGGCGATGTTGTCGCAGACCAGGATCTCGCCGGCCAGGCCCTTCATCACCG
GCGGGCGTTCGGGTTGCAGGAAGGCGTGGATGCGGCCGATCACATGGTCGAGATCGTCCA
TGCGGCTCTTCAGGTAGGCATCGTCCATGCCATCGAAGACCTTGGCCAGGCGGTCACGCT
GCAGGCGCAGCGCGTAGCCGGCACTGTACGGGCCGCTGCGGATCAGTTCGTCCAGGCCAT
ACAGCAGCTCGGGGTCGTCCAGCAGCAACGCGTGCAGGTCGAGGAACTCGCCCACTTCCT
GGTTCAGTGCGCCATGCAGGCGCTGACGCAGTTCGTGCATTTCCGTACGCGCGGCATCCA
GCGCACGGTGCAGGCGGGCCAGTTCGGCCTCGACCTGGTGTGCGGCCACGCGTTGCTCGG
CCACTTCCAGTGCATGCGGCAGCCGCACGCGCGCCCGGCCCATCGCCGTTCCGCGCGCCG
CGCCATGGCCGGCCAACAGCTGTACCGGCCGTTGGCCGGAAGGGAGCTGGCCGGCGCGTG
CGCGTGGCACGCTCAGCTGTCCTCGTCGAAGCGGCGTTCGAACAGGCCGACCACCGCCTC
CATCGCGGCGGCTTCATCTTCGCCGTTGATGCGCACGGTGACCGGAGTGCCCTGGCCGGC
GGCCAGCAGCATCACGCCCATGATGCTCTTGGCGTTGATCTCACGGCCCTTGGCGGCCAT
GGTCACGTTGCAGCGGAACGGCGCCAGGGTCTGCACCAGCTTGGCGGTGGCCCGGGCATG
CAGGCCCAGGCGGTTGCTGACGGTGAGTTCTCGTTCAAGCATCGTCGACTATCGCTCCAT
TACGGGTACCCGCCGCGGCTGTGGCGGGCAGTTGATCCAGTCCCTGTTCCGGATAATTCA
TCACCCGCAGCAACATCGGCAGGCTCAGTGCCGACACCCGGCGAACCGGGGTCCCCAGCC
GGGCCAGCTGCCCTGCAAGGTTGGCGGGGCTGGCGCCGTACAGGTCGGTCAGGATCAGCA
CGCCCTCACCACTGTCGACCCGCCGCAGGGCGGCCGAGGCGAGCGGGAGCAGGGCGTCCA
TGTCTGCGTCGAACGGTACTTCGAAAGCTTCGGTTTTCAGCGGCAATTGCCGCAGGAGCC
GGGTCGCCACGTCAAGCAGGGCGGTCCCGACCCCGGGATGTGTTACGAGGAGAATGCCAC
AGGTCATTACTGCACGTTAACAGGTCAAGGTGAATCGGCGATAGCAGCAGATGAGGGGCA
CTGTGTCCCGTATTCAGCGTTATCGGGGTCAGAGCCCTTTTCCCCTGGAAAAGGGATCCG
ACCCCATGCGTTTTTCGATGCCTGGCAGCGATTCATCCACGCATGGTGTGGATCCATCGT
GTCGACCAAGGTCGACACCTACCAACAGCGCACGGAATCTGTCAGAGGCGGGGCGGTGTG
GGTAGGCAGGACCGTTGGCGCCATGGATGGCGCCATCGAGCCCCCATGGGTGAGGGCGCT
TTGCTTGCGAAGCACTGCTTCGCAAGCGCCCGAACGCCCAGCCGCCAGCGGCTGGGCCGG
ACCCCGGAGGGGGGTTCACGGCGTGTCCTGCCTACCCACACCGCCCCGCCATCCCACGGA
ATGCCGCTTTTGCTGTTGCTGTTGCTGTTGCCGGCCAGCGGCCGGCACTACCGGCGGGTG
CCGGGCGCAGCCCGGCCGGCCCCCCTCAATCCTGTTCGCGGTGGTACGTCGCCACGTCCT
GCCAGCCCATCTCGCGGGCATGCCGGGCCATGCGCTCGGCCAGGAACACCGAGCGGTGCT
TGCCGCCGGTGCAGCCGAACGCCACGGTCACGTAGCTGCGGGTGCCATCACCCAGTTTCG
GCAGCCAGGTATCGAGGAAATCCATCAGCTGGGCCAGGTAGCGCTGCACGTCCGGTTGCG
CTTCCAGATAGTCGCGTACACCCGGTTCGCGGCCGCTGAGCGCACGCAGGTCCGGATCCC
AGTGTGGATTGGGCAGCACCCGCGCATCGAACACGAAGTCCGCTTCGGCGGGTACACCGC
GCTTGTAGGCGAATGATTCGAACAGCAGCGACAGGCCGGTGGCATGGTCCATCGCGAACT
CGGTGATGATCCGCCGCCGCAGTTGGTGCACGTTGAGGTTGCTGGTATCGATCACCGCAT
CGGCCTCGCGGCGCAATGGCGCGGTCAGCTCGCGCTCGCGGGCGATCGCCTCGGGCAATG
ACAGGCCCAGCTGGCTCAGCGGATGGCGGCGGCGGGTGTCGGCATAGCGCTTGAGCACCG
TTTCGTCGCTGGCCTCGAAGAACAGTACCTTCACTTCCACGCCGGCGTCGGTGGCCAGCT
GCCGCCAGTCGCCCAGCTGGCTCAGGTCGGCCTGGCCGCGCACGTCGATGCCCACCGCCA
GCCGGCGCGGCGCGCTGCCATCGTGGTTGGCCAGCAGGCTGCGCACGAAGTCCGGCAGCA
GGTGGATCGGCAGGTTGTCCGAGCAGTAGTAGTCCTGATCCTCGAAGGTCTTCAGGGCGA
CGGATTTACCCGAGCCGGACAGGCCGCTGACGATGATCAGGGTCGGGGCGGAGGGGGTGG
CGGTGCTCATGGACAGGCTCTTCGAGGGGCAGGGGAATCAGGGTGTTCGCCGTTCCAGCA
GATTGCTGTGGCGGGCGATGAACATCGCTGCCGGATCAATGCCCTTGGTGCGCAGGATGT
GCAGGCGGGTGGCGGCTTCGGTCAGCACGGCCAGGTTGCGGCCGGGCATCACCGGCAGGG
TGATCAGCGGAACGTCGAGGTCCAGCACATGGCGGGTGCCCGAGTCGCCGGTCAGGCGCT
CGTAGCCATGCGGGGTGGGTTCGGTCATCGGCTTGGTCAGGTGGACGATCAGCCGAAGGT
ACTTGTTCTTCTTTACAGCCGTGTCGCCGAACATCTCGCGCACATTCAGCACGCCCAGGC
CGCGCACTTCCAGCAGGTCCTGCAGCAGTTCGGGGCAGGTACCGTCGAGCACGTCCGGGG
CGATCTGGGTGAATTCGGGCGCATCGTCGGCCACCAGGCGATGGCCGCGGCTTAGCAGCT
CCAGCGCCAGCTCGCTCTTGCCCGACCCGGCCTCACCGGTGATCAGCACGCCGATGGAAT
AGATCTCCATGAACACGCCATGCAGGATCACCCGCGGCGCCAGCGTGCGCGCCAGGTGGT
AGGACAGGTGGTTGAGCAGTTCGTGGCCGCGCTTGGGCGACAGCCACAGTGGTGTACCGG
ATTCATCGGCGGCCGCGCGCAGGTCTTCCGGGCACGCCTGGTTGCGGGTCAGCACCAGCG
CCAGCGGATGCGACTGCATGATCTTCTCGATGGTCTCCCAACGCTGGCGGGGTTCCAGCG
CGTCCAGCCAGGACAGTTCCTCGGTGCCCAGGATCTGCACCTTGTTGGGATAGATCGCAT
TGAGGTAGCCGGCCAGCGACGGACGCCGCGAGACCGTGTTGCCGGCCTCCAGCTCGCGTT
TCTCACCGGATTTGCCAGCGGCCCAGCGCAGCCCCAGCCGCTCGCGCTGCTGTTCGAACA
GTTCACGGGCGGTGATGCTGGTATTCATGCGGCACTCGCAGGTGGGGTCATGTCCAGCGC
CTCGCGCAGCGCCCGGGCATCGCCGGCTTCGCGCAGGGCCTGGCGGATGTCCGGTGCGGA
AAACAGCTCGGCCAGCTCGGACAGCAGCATCAGGTGCTGGTGGGTGTAGTGGGCGGGGAC
GGCCATCGCGAACACCAGGTCCACCGGTTCGTCGCCGCCGAAATCGACCGGGGTCGCCAG
TCGCAGCAGGGCGCCACGGGGGCGGTCCAGGGTCGGCGCGCGGCCGTGGGGGATGGCGAT
GCCGTGGCCGATCGCGGTGCTGCCCAGGGCTTCGCGCTGGCACAGGTTCAGATAGATCTG
TTCGGCGTTGGCCTGGCGGCAGGCCAGCAACCCGGCGGCGGCCTGCAGGACGCTGTCACG
GTCGGTGGCCGTGCAGAGCTGGGTCTGCACGGCCGCCAGGAGGTCAGTCAGGGGCATGTC
TGCGGGGAACGGTGGCGATCAGCCACCATTGTCGCCCACCGGCAGCGGTGCGTGCTGCTG
TTTTTTCTCCTTGTGCTTGATGACCAGGCGGTCAAGCTTGTCCGCGAGCAGGTCGATCGC
GGCATACATGGTCTGGCCGCCGGCCTCGGCGTGCAGGGTCTGCCCCGGAATGTTGAGGCT
GGCGTCGACGTGGTGTTCGGTCTTCTGCAGCTTGAGGGTCACCCGCGCTTCGCAGTGCTG
GTCGAAGTGTTTTCCGATCCGGGCCAGCTTCTCCTCTACATAGGACTGCAGGGCCGGGGT
GACTTCGACGTCTTTGCCAAACGTTTCGATGCGCATCGGGTTTCTCCTGTGTTCGGATGT
GCCAATGAACCTCTCCGCCGGGCGCGGCGGCGCGTCAAGCGATTCTGACCCTTTCGTGCG
AGGCGGAAATGTTCATGGCTTCACGATACTTCGCCACGGTGCGTCGCGCTACTGGAATTC
CCGACGACTTGAGCAGGTCAGCCAGCTTGGCGTCAGAAAGCGGCTTGCGCGGGTTCTCGT
CGTCGATCAGGCGGCGGATCATCGCCTGGATGGCCGTGCTGGACGCCTCGCCACCGCCTT
CGGTATCGATGCCCGAGGCGAAGAAGGCGCGCAGCGGCAGGGTGCCGCGCGGCGTGCGCA
CGTGCTTGCGGGCGATCGCGCGCGACACCGTGGATTCGTGCAGGCCCAGCTCGGCGGCGA
TCTCGCGCAGGGTCAGCGGGCGCAGCGCCTGCTCGCCGAATTCGAGGAAGCCGGCCTGTT
GCAGGATCAGGCTGCGCACCACCCGCAGCAGGGTTTCGCCGCGCTGCTGCAGGCCCTTCA
GCAGCCAGCGCGCCTCCTGCAGCTGGCCGCGCAGGTAGCCGGCGTCGGCCTCGCCACAGC
GGCGGATCAGCTGTTCGTAGCCACGGTGGATCACCACCTTCGGCCCGGCATGGGCCGCCA
GCGCTGCGCGCCAGATGCCGTTCTGCCGCCACACCACCACGTCGGGCACCACATAGGTGT
CCTGCGACAGCGGCGCGATCTGCGTGCCCGGACGCGGGTCCAGCGAGCGCAGCAGCGCGA
CTGCCGTCTCGACCTCGTCCAGTGGCTGTTTCAGTTCATGCGCCAGCCCGGAGACGCCAC
TGCGCGGCAGCCGTTCCAGCGGGCCTGCGGCAATCTGTCGCGCCAGCGCCAGCCCCGGCG
TGTCGGCAGGCAACACGTCCAGCTGCAGCTGCAGGCACTCGCCGAGCGTGCGCGCGGCAA
CGCCGACCGGGTCGAAACGCTGGATGCGATGCAGCACCGCGAGGATTTCATCCTCACCGG
CATGGACCGCCGGCAGCAGGGTTTCGGCGATGGTGGCCAGCGGTTCGCGCAGGTAACCAT
CGTCGTCCAGGGCATCGATCAGTGCAGCGCCGATGCTGCGGTCATGCGTGGAAAGATGCG
ACAGGTGCAGCTGCCACAGCAGGTGGTCGGCCAGCGTTTCGGTTTCCGCCACGCGCTCGG
CGGCACTGCCGGTGTCATCGTCATCGTCGAAGCTGCCACCACTGCCGGCGGCACTCCAGT
CGAGTTCGGCCGGCGCCCAGTCGTCGCCGTTGTCGGTGCGTTCGGCGGGCGCGTCGGCAT
CGGTGCTGTCGCTGGCCTCATTGGCGGCACTGCTGTCGTTGCTGTCGGCCCAGTCCAGCA
GCGGATTGCTCTCCACGGCCTGGGCGATTTCAAGCTCCAGCTCGGTCGTGGACATCTGCA
GCAGCTTGATCGCCTGCTGCAGCTGGGGCGTGAGCACCAGCTGTTGTCCCAACGATGTCT
GCAGCCGAGTCTTCATGCCTGTGCCGAACGGAAGGAAAGGGACCCGGCGCCTGCGGTCAC
AGCTTGAAGGAATCCCCAAGGTAGACGCGACGTACGTCGGCGTTGTCCAGGATCGCCTCC
GGCGAGCCCTGGGCCAGCACGGTGCCCTCGGCGAGGATATACGCGCGGTCGCAGATTCCC
AAGGTCTCGCGCACGTTGTGGTCGGTGATCAGCACGCCGATGCCACGCTGCTTGAGATGG
GTGACGATGCGCTGGATTTCACCCACCGAGATCGGGTCGACACCGGCAAACGGTTCGTCG
AGCAGGATCAGGCGCGGCTGCGCGGCCAGTGCGCGGGCGATCTCGCAGCGACGACGTTCG
CCACCGGACAGGCTGGCGCCGAGCTGGTCGGCCACATGGCCCAGCTGCAATTCGTCGAGC
AGGCTGTTCAATTCGCGTTCGCGGCCGGCCGAATCCAGGTCTTCGCGAAGCTCCAGTACC
AGGCGGAGGTTGTCGGCCACCGTCAGCTTGCGGAACACCGACGGCTCCTGCGGCAGGTAG
CCCACGCCCTGCTTGGCACGGGTGTACATCGGATCGCTGGTGATGTCCTTGCCGTCGAGC
ACGATGCTGCCGGCATCGGCGGCGACCAGGCCGACGATCATGTAGAAGCAGGTGGTCTTG
CCGGCACCGTTGGGGCCGAGCAGGCCCACCACTTCACCGGCGTCGAGGGTCAGCCCGAAG
TCCTTCACGACTTCGCGCTGCTTGTAGCGCTTGCGCAGGCCCTTGGCGACGAGCATTACT
TCTTGCTCCCGGCCGGCTTGGCCGACGTGCTGGCCGGCGCCGCCGCCTTGGGCGTGGCCG
CCGGCTGTGCCGCCGCGTTCTTGTTCTTCGGCGGAATGACGGTGCGCACGCGGCTGCCAT
CGCCACCGGAATTCATTTCGCCGCTACGGGTGTTGTAGACCATGCGCTGGCCGGCATTGG
TGCCGCGCGCGCTGGTGACCTTGTAGTTGCCGGTCAGGGTGATGATCTCGGTCTTGATGT
CGTAGTCGATGCGATCAGCCACCGCGTCCATCCAGGTGCCATCGTCGAGCTGCTGCTTCA
TCGTGGCCTGCTTGCCGGTGAACACCGCACGCACGGCCTCGCCGTCCTTCAGGTAGATCT
CGGCTTCGGACGAGCGGATGTCCAGCGAGCCCTGGGTGACGGTCACGCCCTGCGAGAGCA
CGGTCTTGCCATCGCCGGTGAGCACGCCCGACTGCGCGCCGGAGTCGATGTTCATGTTCT
CGTTGCGGTCGGTGGACTTGGCAAAGGCAGCGCTGGGAACAAGGAGACCGAGCGCGAGTA
CGGCTGCAAAGGGAATCTTCATCGGGGTCCGTTCTACCGGTGGGGCCGCCCGGGAAACCG
GGGGCGGATGGGTGGGCTGCCTGCCTTGCGCCTGTCCGGGGACGTCGCAGGAGGGCGGCG
GAATCAGCGTCGGGGCGTGTAACGGCCCTTGGACTGGCTGAGGAAATGATACGTGTTGTT
CTTCGAATCCACCTCGAAGCCAACGCCGGACTGTTCCATGCCGGGGCGGGTCATGGTGAC
CAGCGCATCGGTGCGGGCACGGTTCTCCTTCGGGAACACGTCCAGGTGGTCGGTGCGGAA
GGTGGTCGGCACCACGCCCGGATCGGCCGGGCTGTCGCCGGCGACATTGCCGCGCAGCTT
CATCTGGTCGCCCTTGGCGCTGAGCCAGCCCGTCTCGGCACGCAGGGTCCAGTGCTTGCC
ATCCTTGTCCGGCATCTCGAACAGCGGCGTGGCGATGTTGATGGTCTGGTCGCCACGCTG
GCGCTCCAGCAACGGTGCGCGCAGGGTGGTCGATTCCTTGCCGTGCTCATCCAGGGCGAC
GACCTGGAAGTCGTGCAGGACGTAGTCCACGCCGACATCCTGGCCGGCAGTGGCCGGACC
CTTGTCGCGGTTGCGCAGGGCCGCCCAGCTGCTGAGCAGGGCCGCCAGCAGCAGGCCGAT
GCCGAGCAGGGTGCGCCAGTTCAGGCTCGGCAGGTTCATGCACCGAACCTCGCCAGGACC
GCGTCCACATGTCCCTGCGCGGCCAGCAGGATGTCACACAGCTCACGGGCTGCACCACGT
CCGCCATCGGCGCGGGTCTGCCAATGCACGCGCTCGGCGATCCACGGGTGGGCGTTGGCC
GGCGCCACCGCCAGGCCGACCGCGCCCAGCGGTGCCAGGTCCGGCAGGTCGTCGCCCATG
AAGGCCACCTGCTCCAGGCCGATGCCGTGCTGCGCACACAGCGCCTGCACGCTGGCCAGC
TTGTCGCCCACGGCGATCTGGGTATCGATGCCGAGGTCGGCGCCGCGCCTGAGCGCGGAC
TGGCTGTTGCGCGCGGTGATCAGCACGGGGTGGATGCCGTGCTGCTGCAGCAGTTTCAGG
CCCAGGCCATCCTGCACGAAGTACGCCTTGCTCTCGTTGCCGTCCTTGTCGTAGTACAGC
CGACCGTCGGTGAGGGTGCCGTCCACGTCGAAGCAGGCCAGGCGGACGCGGGCCGCGGCG
GCATGCAGGTGGGCGGGGAAGGCGGGCAGGGGGGACCAGGGCATCAGGGTGGCAGGCTCG
GTGGATTCGGGTTGGGACGGTACAGACTGAATGGGGTCTACGGACTGTCGGTTAAACCAC
CCGGGCCCGCAACAGGTCATGAATGTTCAGGGCACCGACCGCCCGGCCCTGGTCGTCAAC
CACGATCAGGCCCGTGATCTTGTGGGTCTCCATCAGCCGGGCAGCCTCCACCGCCAGCTG
GTCGGCGCCGATGGTACGTGGGTTGCGGGTCATCACATCGGCGATCTTCGCGGTGCGCAC
GTCCAGCGCGCTGTCCAGCGCCCGGCGCAGGTCACCGTCGGTGAACAGGCCGATCAGCAC
ACCGTCGGCATCGACCACGGCGGTCATGCCCAGCCGCTTGCGGCTCATTTCGACCAGCGC
CTCGCTGAGGCTGGCGTCGGCCCCCACGCTGGGCAGGTCCTCCCCGGTGTGCATGACGTC
GGTGATATGCAGCAGCAGGCGGCGGCCGAGGCTGCCGGCCGGGTGCGAGCGGGCGAAATC
GTCGGCGGTGAAGCCGCGTGCGTCGAGCAGGGCCACGGCCAGCGCATCGCCCATCGCCAG
CGAGGCGGTGGTGCTGGAGGTCGGCGCCAGCGCCAGCGGGCAGGCCTCGGCCGGCACGCT
GACGTCCAGGTGGATATCGGCGGCGGTGGCCAGGCTGGACTGCGGGCGGCCGGTCATGGA
AATCAGCACGTTGCCCTGGCGCTTGAGCACCGGCAGCAGCATCAGCACTTCGTCCGATTC
GCCCGAATAGGACAGGGCCAGCACCACGTCGGCCTCGGTGATCATGCCCAGGTCACCATG
GCCGGCTTCGCCCGGATGCACGTAGAACGCGGGAGTGCCGGTGGAGGCCAGCGTAGCGGC
GATCTTGCGGGCGATGTGCCCGGACTTGCCCATGCCGGTGGCGACCACCCGGCCGCGGCT
GGCCAGGATCGCCTGGCAAGCCTGCTGGAAGGCCTCGCCGAGGCGGTCGGCCACGGCATC
CAGCGCCTGCCGCTCGATCTCGAAGACGCGGCGGCCGCTGGCGACCAGGCCGGCAGGGTC
GACGGAACGGGGGGGCAACAGGGATTCGGCCATGCGGACGCCACGCAGCGGAAGTAGAAT
GGAGGCACATTTTATTAGGAAAGCCCGTTGGACGCCGACACCATCCGCAACCTGATCGAA
ACCGGCCTGCCCGGCGCCCGCGCCGACGTGCAGGGCGACGATGGCGTGCATTTCGAAGCG
ACCGTGGTCTGCGAGGCCTTTGCCGGCAAGATGCCGCTGGCCCGCCACCGGATGGTCTAT
GCCACCCTGGGCGACCTGATGGGCGGCGCGATCCACGCGCTGGCGCTGAAAACCGTGACC
CCGGCCGAAGCCGGCTGAACCGCAGAAGATCCCGAATACATGGCCAAGATCGTTGTGACC
GGCGGCGCTGCGCTGCACGGTGAAGTGAGCATCTCCGGCGCCAAGAACGCCGTCCTCCCC
ATTCTCTGCGCGACCCTGCTGGCCGATGCGCCGGTGGAGATCACCAACGTGCCGCACCTG
CACGATGTGGTCACCACGGTGAAGCTGCTGGGTGAACTGGGTGCCAAGGTCACCATCGAC
CAGGGCACGCTGTCGCGCGGCAGTGCGATCGTGGTCGACCCGCGTCCGGTCAACCAGCAT
GTCGCCCCGTACGAGCTGGTCAAGACCATGCGCGCCTCGATCCTGGTGCTGGGCCCGCTG
CTGGCCCGCTTCGGCGCGGCGGAAGTGTCGCTGCCCGGCGGCTGCGCGATCGGCTCGCGT
CCGGTCGACCAGCACATCAAGGGCCTGCAGGCGCTGGGCGCCGAGATCGTGGTCGAGAAC
GGCTTCATCAAGGCCACGGCCAAGCGCCTGAAGGGCGGCCATTTCACCTTCGACATGGTC
AGCGTTACCGGCACCGAGAACGTGCTGATGGGCGCGGTGCTGGCCGAAGGCACCACCATC
CTCGACAACTGTGCGATGGAACCGGAAGTGACCGATCTGGCGCATTGCCTGATCGCGCTG
GGCGCGAAGATCGAAGGCCTGGGCACTGCCCGCCTGGTCATCGAAGGCGTCGAGCGCCTG
TCCGGCGGCCGCCATGAAGTGCTGCCCGACCGCATCGAGACCGGCACCTTCCTGGTGGCT
GCGGCGATGACCGGCGGCAAGGTCACGGTCAACCGTGCGCGCCCGAACACCATGGACGCG
GTGCTGTCCAAGCTGGTCGAAGCCGGTGCGAAGATCGAGACCACCGACGACACCATCACC
CTGGACATGCAGGGCAAGCGGCCGAAGGCGGTCAACCTGACCACCGCACCGTACCCGGCG
TTCCCGACCGACATGCAGGCGCAGTTCATGGCGCTCAACTGCGTGGCCGACGGCGTCGGC
GTGATCAACGAAACGATCTTCGAAAACCGTTTCATGCACGTCAACGAGTTGCTGCGCCTG
GGCGCGGACATCCAGGTCGAAGGCCACACCGCCATCGTGCGGGGCAGCGAGCACCTGAGT
GGCGCACCGGTGATGGCCACCGACCTGCGTGCCTCGGCCTCGCTGATCCTGGCCGGCCTG
ATGGCCAGCGGCGAGACCACCATCGACCGCATCTACCACCTTGACCGTGGCTACGAGAAC
ATCGAAGAGAAGCTGTCTTCGCTCGGTGCCACCATCCGGCGCGTGCCATGATCCTGCGCG
GCAAGTTCAGCCCGCGTCGCAAGGCGCTGCTGGCGCTGGTGCTGATCGTGCTGGCGTGGC
TGGGCTACGCCTGGTACGCCAACATCGCCATCACCCAGGGCATCGAGCAGAAGGACATGG
ACTGGAATGGCGATGGCACGGTCTCGCGCGACGAGATCATCGAGTCGTTCTATGCGGTTG
CGGTGAATGACAGCCAGGACGGCAACCGCCATTGCCGCACCTTCGTCTGGCGCAGCACCG
GCGAGCAGATCCGCGTGGACTGCCGTACCGAGTTCAAGCCGGCGGCGGCCGAAGAAAAGA
AGTAAGAAAAACGCCCGCGAAAGCGGGCGTTTTCTTTTCGCGGGGCCCGGGGTCGGAGCC
CTTTCCATCGGAAAGGGCTCCGACCCCAGCCACACAACCGGGGTCAGAGCCCATCCCCGA
GGGGATGGGATCCGACCCCGGCACTCAGTTCATCGCCTTGATGGTCAGGTCCAGGGCATC
GCGGTCGTTCTCCCGCTGCAGCATGCGTGCCGGCACCGGGAACTCCGGCACGATCCAGGC
GATCAGCTCCTTGTTGCCGTCGGCACGCGAGACCTTGGTCGCTTCGTAGCTCTTGCCGCC
CACGGTGATCGACTCCTTGCCGATGACGCGGTAGGTCATGTTCTTGATGCGGCCTTCGTC
GACCATGCGATAGGTCAGCGGCTTGCCGGCGGCGAGGTCACGGGCGATCGCCAGGTTGAT
CAGCAGCGCGTCCATGTCACCGGATTTCAGTGCGATAGGTCCAGCGCGGTCCGGCTTGAT
GTCGCCGGTCCAGGTGGCCTGGTTGCTGGTCCAGTTGTAGTTGGCCTGCACGTTGCGCTT
CTTCACCAGCAGCGCCGAACGGTCCTGGCTGCTGAGCGGGCGCAGCTGGCCGCGCACTTC
TTCGAACACGGTGCTCTGGCTCAGGTCGGCCAGCTGGTTCTTCACCTGCAGCGTGTAGCG
CCACTTGTTGGCACCCTCGCTGCTCAGCGTCATGCTGCCATTGGCCTGCATGCCCATGTA
GCTGGCCAGGTAATCGGCCTTGAACGGCTGCAGGGCCATGGCCGGCAGGCTGGCCACCGA
CAGCGCGGCTGCAGCGATCCAGGTGAGGGGGCGGGTCAGGGTGCTCATGCTCAGACTCCT
TGGTATTCGATCAGGCGCAGATCGACGCGGTCTTCGCCGTCTTCGCGTTGCAGGATGCGC
ACCGGGGTGGGGACACCGTTGGCGATCCAGAGGATGGTTTCGTTGTTGCCGCCGTTGGTC
CGGTAGACCCGCAGCGCGTTGTAGGACAGGTCGCCGACCTCGACGTTCTCGGTCTGCGGC
GCGGCCTGGTAGTCGTGCTGGCGGACCTTGCCCATGTCCACGTAGCGGTAGTGCATGGTG
GCACCCGGACGGGCATCCCGCATGATCGCCAGGTTGATCAGCAGGGCGCTCTGGTCGCCC
GGCTGCAGCGGAATCGGCTGCGCACGCTTCTTCTCGACGTCGCCGGTCCACTGCGCGGTA
CCGGCCTGCCAGTTGTACGTGCCGACCGCCTTCTTGCCCAGGAACAGGCCCTTGCGCACC
GTGCTCTGGCTCAGCGGTGCATAGGCGCCGGCGCGCTCCTCGAACACCGTGCTCTGCTCG
ATGTTCAGGCCCAGCACGCTGGCAAAGCCGCGGCGGCCGACCACCTGCATGTCGACCCGC
CACTGGTTGCCGCCGGTATGGGTGACCTGCATGCTGGCGTCGCCGGCCTCCTTGCCTTTG
TAGAAGGCCTGGTAGGTGGCGCTGAACGGCTGCAGCGGCGGCGGTTCCCACGCCAAGGCC
GGCAGGGCCGGGGCCGCCGCTTCGGCCGGCGGTTGCACCGCTGGCACCGGCGCCGGAGCC
GGCGAGGCGGCAGGCGCCTGCGCCTGGCCCCAACCCACGCCGGGAAGCACGACAAGCGAC
AGCAGCAGTGAAGTGGACAGCAGGGTCGTGGTCTTCATGGAAGAGAGGAGCCGCAGGAGG
TGGGCAGGATGCCAGCCCCGCAGTCAGCGGGGCGTGTGCGTGGGCGTTACCGGTTCAGGT
TCCCGGCGGAATCTAGGGCCAGCGGGCTAAACAGGGGGTGACCGTCCAGTTGCGGCTGGC
CCTCCCGTTCAGTCAGGCGGCCGGCGCACAGCAGCTGCAGCGTGGCGATCAGCAGGGGAT
GCTCCACCGCCAGCACACGCGCGGCCAGCGTGTCGGCGTCATCGCCGGGCAGCACCGGTA
CCCGCACCTGGGCCAGCACGGCGCCGGCGTCCAGCTCGGGTACGACCAGGTGCACGCTGG
CACCGTGCTCGGCATCGCCTGCATCCAGTGCCCGCGCATGCGTGTCCAGCCCCTTGTGCA
GCGGCAGCAGTGACGGGTGGATGTTGACCAGGCGGCCATTGAAGCGCTGCACGAAGGCGG
CGCCGAGTATGCGCATGTAGCCGGCGCAGACGATCCAGTCCGGTGCGACCGCGGCCAGTG
CGTCGCCCAGTGCCTGCTCGTAGGCGGCGCGGTCCTGGAATTCCTTCGGCGCATGCGCCC
AGCGCAGGTTGGCGCTGACCCGCTGCAGCGCGGCGGCGGCCGGGCGGTCGGAAAATACGC
CGACGACCTCGGCGCGCAGGCGTCCCGCAGCGATGGCATCGAGGATGGCCTGCAGGTTGC
TGCCGCGGCCGGAGGCAAGCACGGCAATGCGGGTGGGCGCGGTCATTGCGGGGTACTCCG
GCGGATCAGCGGCCAGGTCAGCAGGCTGCCCACGGTGGCCATCAGCATGTCGGCATGGGC
GTCCCACATGTCGCCCTGCTGCCCGTTGTAGGCCTCGGCGGCGTCCGGCGACAGGGCGAG
CGCGATGGCCCATTCGAACCACTCGTAGACCAGGCTGGCGCACATCACCGTCATCACCGC
CAGGGCGAAGGCCTGGCCGCGGCGCAGCGCCGGCCAGGCGTGACGTGCCAGCTGCAGCAG
TGCCGGCGTGAAACAGACGCCGAACAGGAAGTGGATGAGGCGGTCGAAATGATTGCGCTG
CCAGCCGAACGCCGCATTCGGCGACCAGCCGATCAGCGCCTGCGTCCACGCGTCGTAGGG
AACGTTCGAGTACAGCCAGCGGGCGGCCACACAGTGCAGCGCGATGAAGCCGCAGATCGC
GATGAAGGCACCGTTGCCCAGCCAGCCACCCCGGCGGTCGACCCACAGCAGGGCGCCCAG
GCCGATCACGGTCAGCGTGCTGTGCAGCGCCTGCTCGGTGGGCCACAGCGGCTGGATCCA
GCTGACCGCGAATACCGCCAGCACGGCAGCGAAGGCCAGCTTCTTGGGGCGCGAGAAACG
GAAGGCGCTGGGTGAAGCGGTCGTGGGGAGGGCAGGCGCGGACATGGGAAGTCGATCAGG
AAAGGGCGGGGCGTCTGCCGGCAAGTTCAGACGCGGAGATGGTCGCCGCGGTCGAACAGG
GCGGCCATGTCAGGCTTGGACAGGAACACCCAGGCATAGGCGGTCAGGGCCATGCCCAGC
GGGCCGGCCAGCACCGCCAGCCAGGCCGCGCGCTGGCACCAGGCCAGCCCGGTGCGGCGC
GACAGCAGGCGCGCGGTGTGCAGCTGCACGAAGCCCAGCGCGGCAGCCAGCGCTGAAACG
ACGCCGTACACGGTGGCCAGTACCGCGCCATCGTCCAGCCCGCGCGAGCTGGCAACCAGG
CCGATGAAACCGAGGAAGGCCAGCGCGGCCATCCAGTGGAAAACCGCCAGCGCGTAGAAC
AGCACCTTCAGCGTCTGCAGGTGGCTGCCCAGCTGAAGGTGCGCCAGGGTCTGCTGCGGC
AGCGGCGGCGGTGCGCCCGGGCTCGTCATGCCGCCGTGCCCGCTGTGTCGAACGCGGCCT
TGACCTGCGGACGCAGCAGCGTGATCAGGCTGAGTACTCCCAGCACGGTACCGATCGGCG
TGAACAGACAGGCCAGCCCGGCCACGATCAGGCACAGCAGGTAGCGGCGGCGGCGGGCCA
GGCAACGGCCGGCGTAGGCCACGAACGCGCCCAGGGTGACGCCACCGAACACGATGACAC
AGCCGATCACGACGAACATCCAGCCGAACACGCGCTGTTCGGCCGGCGACGAGGGCTGGC
CGCCGGAGTTCATCGGCAGGTTGCCGGTGAGCGCGGTGACGCCGAGCACGATGTGGACGA
TGAAGATCAGCGAGAACAGCGCGATCAGGCCGCCGACCACGTAGTGCGCGATTGACAGCA
TGCGCAGGTGGTCGGCGTCCTGGGGGCTGAACGCCGGTACCGCCGTCGTTGGCGGCGGCA
CGGGGGTAGGGGGCAGCGGGGGCATTGCGTCCATGCGGGCTCCTCGGGGCCGGGTTCAGC
CGATGTGGACGCGCTCGGCGCCTTCAGCAGTGACCACCTGGCCGATGGTCCAGTGGTCCA
GGCCCTGCGCCTTGACCGCCTCGGACACGGCGGCGACCTGGTCGGCTGCCACGATCAGCA
CGAAGCCGATGCCGCAGTTGAAGGTGCGCCACATCTCGCTGTCGGCCACGGCGCCTTCCT
TCTGCAGCCACTGGAACACCGGCGGCAGGGTCCAGGACGATGCCTGGATGTCCAGGCCGA
GGCCGTCGGGCACCACGCGGATGATGTTCTCGGTCAGGCCGCCACCGGTGATGTGGGCCA
TGCCGTGGATGGCCTCGCCGTGCGACTTCAGCAGTGCCAGGATCGGCTTCACGTACAGGC
GGGTCGGTGCCATCAGCGCGTCGACCAGCTTCACGCCGCCCTCCAGCTCCAGGTCGGCCG
GGCGGCCGGCGCGGTCGTAGATGCGGCGCACCAGCGAGTAGCCGTTGGAGTGCGGGCCGG
ACGAGGCGATGCCGATCAGCACGTCGCCGGCGGCCACGCTGGCGCCGTCCTTCAGCTCGC
TCTTCTCGACTGCGGCGACCGTGAAGCCGGCCAGGTCGTACTCGCCCGGGGCATACATGT
CGGGCATTTCAGCGGTTTCGCCGCCGATCAGCGCGCAGCCGGCCTCGGTGCAGCCGTTGG
CGATGCCGCCCACGACCGCTGCGGCGGTGTCGATGTCCAGCTTGCCGGTGGCGAAGTAGT
CCAGGAAGAACAGCGGCTCGGCACCCTGCACCAGCACGTCGTTCACGCACATGGCGACCA
GGTCGATGCCGATCGTATCGTGGCGGTTCAGCTGGTGGGCCAGCTTCAGCTTGGTGCCCA
CGCCATCGGTACCCGACACCAGCACCGGCTCGCGGTACTTGTTGGACAGGTCGAACAGGG
CGCCGAAGCCGCCCAGGCCGCCCATCACTTCCGGGCGGAAGCTGCGCTTGACCAGGGGCT
TGATCCGCTCGACCAGCGCGTTGCCGGCGTCGATGTCGACCCCCGCGTCACGGTAGGTGA
GGGGGGAAGGGGCGGAAGACGGGGTGTTGGTCACGGGCGTCGGCGCTGGCAGGGGTTGAA
TGAGCGATTTTAACAGGCCGCATTGGCGCAAAGGCCGTATTCGGGCAACAATTCCCCCGG
ATTCGTCGAGCCAATGGATGTCCTGATGCGCCGCAGCCTGATTCTGACCCTGCTCCTTGC
ACTGAGCCTGCCGGTGGCCACGATGGCCCAGAGCGGCCTGCGCACCGAGGGAGATGTCGC
CACCGCTTCGGGGGCCTACGAGGCCGAAGTGCCCGTCAACAGCCAGGCCGAGGCCGATCG
CAACGGTGCCTTGGCCCGTGCCCTGAGCGTGGTGCTGGGCAAGCTGTCCGGCGACCGCAA
CGTGATGTCACGCCCCGGCGTGGTGCAGGCGCTGCGCAATGCCAAGGACTACGTGGCCAG
CTACGACTACAAGCAGGACCAGAGCGTGGGTGCCAGCGGCGCACCGAGCTTCCGGACCCT
GCTGGTGGCCCGCTTCCGCGAGGACGATGTCGATTCGCTGGTCTCGGCGCTGGGCCTGCC
GCTGTGGCCGCAGCCGCGACCGAAGCCGGTGCTGTGGCTGGCCGTCGACGACGGCAGTGG
CCCGCGCCTGGTCAGCGTGCAGCAGGCCAATGCCGCCCGCCCGCTGCTGAACCGCGCCAT
CGAGCGGGGTTACAAGCTGGGCCTGCCCAGCGGCGGTGCTGCCGAACAGGCCCTGGCCGG
TGCCATCTGGCGCCAGGACAGCGCCGCCGTGGCCCGTGCCTCCTCGCGCTACTCACCGCC
GATGCAGCTGATCGGCAAGCTTTACCGCGCCAACGGTGGCTGGCAGGCGGACTGGGTGTT
CGTCGACAACGGCCGCGAACTGAACAAGTGGACCAGCAAGGACGCCAACGCCATGCGCGC
GATGGCCGCCGGTGCCGACGGTGCCGCCGATGCGCTGGTCAAGCGCTATGCCAAGGCCGG
CGTTGCCGTCGGCCAGGCCGGCACCTACCGCCTGGTGGTGACCGGCATCAACAGCGCCGA
TGACTACCTGCGGCTGGCCGCTGGCCTGCGCGAGGTGCCGGTGGTGCGCAACGTCACCCC
GCTGCACGCCTCGGCCGGCCAACTGGAGCTGAGCGTGGAGATGACCACCGGCCTAGCCGG
CTTCAACCGCATGCTTGGCGACAACGGCGTGCTGGTACCAAGCGCGCCGCTGCCGGCCCT
GCCGACCCCGATCGATGACACCACCGGTGCCCCGGTGGCCGCGCCGGTCAGCAACGAGTA
CCGCCTGCGATGATCCTGAGCCCGGAAGCTGAAATCGCGCAGTTCCTGCGCCGGCTGAAG
TACATCCTGTTCGCCGGCCTGATCGGCTGGGTGGTGTGGCTGCTGGCGCCGATCCTGACC
CCGTTCGTGCTGGCACTGGCGCTGGCCTGGCTGGGTGACCCCCTGGTGGACCGCATCGAG
GCCACCGGCCGCTCGCGCATGACCGGCGTGGTGCTGGTGTTCGCAGCGATGGTGCTGGTG
ATCGTGGCACTGCTGCTGGTGCTGGTGCCGATGATCGAGCGCCAGATCACCACCCTGATC
GCGGCCGCGCCGCAGGCGCAGGCGTGGCTGATGCAGACCGGCATCCCCTGGTTCGAGCAC
AAGACCGGCCTGGAAGTGATGCAGTGGCTGGATCCGGACCGCCTGATCGAATGGGTGCGC
AGCCATTGGCAGCAGGCCGGCGGCTTCGCCACCACGTTCATGGGCTACGTGTCGCGTTCG
GGCTTTGCGATGGTGACCTGGGTGGTCAACATCCTGCTGCTGCCGATCCTGGCGTTCTAC
TTCCTGCGCGACTGGGACAAGCTGGTGGAGCGGGTGGCCTCGGTGATCCCGCGCAACCAC
ATCGGCACCATCAGCGCGCTGGCGCGTGAGTCCAACGAAGTGCTGGGGGCGTTCATCCGC
GGCCAGTTCCTGGTGATGCTGGCATTGGGCGTGATCTACGCCGGTGGCCTGTCGCTGGTC
GGCCTCAAGCTGGGCCTGCTGATCGGCCTGATTGCCGGCCTGATCAGCTTCATCCCGTAC
CTGGGCGCGACCACCGGCGTGCTGATGGCGGTGATCGCCGCGCTGGTGCAGGCGCAGGGC
TTCGACCTGAAGCTGCTGATCCTGGTCGGCGTGGTGTTCACCGTGGGCCAGCTGCTGGAA
AGCTACGTGCTGACCCCGCGCATCGTCGGCGACAAGATCGGCCTGCACCCGGTGGCGGTG
ATCTTCGCGGTGATGGCCGGCGGCCAGCTGTTCGGCTTCCTCGGCATGCTGCTGGCGCTG
CCGGTAGCGGCGGTGACCAACGTGCTGCTGCGCTATGCCCACCAGCGCTATCGGCAGAGC
GAACTGTACGTGGGCGAGAAGCCGGCGATCGTGCTTGATGGCGTGGTCGACGCGCCCCAT
ATCATCGTTCCGGACGACAAGGGCCCCGACCTGAAGTGATGGGTGTGCCGCAACTGCCGC
TGGCCCTGCATTACCCGCGGGACCAGCGCCTGGAGACCTTCATCGGCGCGCCGGATGGCG
CGCTGGCGCAGCTGCGCGCGATCGCGGTTGGCGCCAGCCACGACTGGGTCTACCTGGAAG
GTGCGGCGGGAACCGGCAAGACCCACCAGGCGCTGGCGATGTGCTCCAGCGCCGAGCAGG
CCGGACGGTTGCCGACGTACGTGCCGCTGGCCAGCGCCGCCGGCCGTGTCCGTGCGGCGC
TTGATGGGCTGGAAGCGCGCGAACTGGTGGCGCTGGACGGCCTGGACGAGGTTGCCGGCA
ACCGCGAGGATGAGATCGCGCTGTTCGATTTCCACAACCGTGCGCGCGCTGCGGGCGTGA
CCGTGCTGTACACGGCACAGAAGGCGCCGGGCGAACTGGGCCTGGTGCTGCCGGACCTGC
GCTCGCGGCTGGGCCAGTGCGTGCGCGTGCTGCTGCAGCCGCTGGATGAGGAAGGACGGG
CGGCCGTGCTGCGCGAGCGTGCACTGCGACGCGGCCTGGCCATCGACGAAGCGGCCATCG
AGTGGCTGCTGTCGCACACCGGCCGTGAGCTGGGTGGATTGATCACCCTGCTGGACTGGC
TGGACCGCGAATCGCTGGCGGCGAAGCGGCGGATCACCGTGCCGTTCCTGCGTCAGGTGC
TGGAAGAAGGCCGGCCTCGTTACTGAGGGATGTTGTTCGGCAGGGCTGCGCCCTGCACCC
GCAGAAGCAACGTCAACTTCAAAAGCTGGCTTCCTGAGGGGAGGCGGGGCGCTGTGGGCT
TGCGGGGCCGCCGTAAACCCGTCCCTGGGGGCTTGGTCGCCGCATCCATGCGGCTCACAC
CCCGCAAGCCCACAGCGCCCCGCCTTCGACAGGTTCCCGCGATCTGCCTGGTCTCTGTAC
TGCACTGCTGTTGGTGGGTGTCGACCTTGGTCGATACGTGTCTTGCTTGTGGTGGGTGAC
GACCGTTGGTCGTCACCAGAGCGAAGCGACCCGCTTCTGCTTTTCTTTCTTTCTTCCGTG
GCTGGACGCGCACGGAAACTGTCAGAGGCCGGGCGGGGTGGGTTCGCGGGGGTGTCCGCG
GCATGGATGCCGCGGCCAAGCCCCCAGGGACGGGTTCACGGCGTCCCCCGCGAATCCACC
CCGCCCGGCCAAGCAAGGCTACTGCTCTCAAAACGTCCAGCCACGAGGGGCTCAGCCGTT
CGCCGCCAACTCCGCATCCAGCGCGCGCAGGCGATCCACGGTGCCGACGTCGGTCCAGCG
CCCGCGATGGTGCTGCCCGGTCATCAACCCCTGCGCCATGAAGTGCTTCTGCAGCGGCAC
CACCGAGAACTTCGGTGGCAGCCGCTCGCTGCCCGGCGCATCGCCGATCACCGCGCGCCA
GTCGGCCACGATCGAAGGACGGTACACGCCGATGCCGGCATAGGTCAGGCATGGTCCTTC
GCGGTCATGGTGCAGGAACCCCTGTGCATCCAGGCGGTAGTCACCATTCGGGTGCTGAAC
CGGATTGTCGACCAGCACCAGGTGCGCCTGGCCCTGCGGCTCGCGCGGCAGCGTGGCGAA
ATCGAAATCGGTCCAGATGTCGCCGTTCACTACCAGGAACGGGGCATCGCCCAGCACCGA
CAGGGCGTTGAGGATGCCGCCGCCGGTTTCCAGCGGGGTCTGCCCTTCGTACAGGAAATG
CAGGCGCAGGCCCCACTGGCTGCCATCGCCAAGCGTCGCCGGGAACTGTTCGGCCAACCA
TGCGGTGTTGACCACCACCTCGCGCACGCCGAGTGCGGCCAGGCGTTCCAGGTGCCAGAC
GATCAACGGCTTGCCAGCCACTTCCAGCAGCGGCTTGGGCGTGTGCAGGGTCAAAGGGCG
CATGCGCTCGCCGAGGCCGGCGGCAAAGACCAGTGCCTTCATCGGGCTACGCGCATCGGT
GCACCCAGCTCGGCCAGCGCCGGCTTGATGCGGTCGTCCAGCAGCTGCTGCAGCGGTGCC
AGCTCGCGGTAGCGCGGCAGCACTTCATCCAGATAGGTGATGAAGCGCGGTGCGTCGTCG
AGGTAATGGCCCTTGTTGTCGCGGTAACGCAGCCGGCAGAACAGGCCCAGGATCTTCACG
TGGCGCTGGATGCCCATCCAGTCGGCATCGCGCAGGAAGGTGGCGCGGTCGGGCACCGGC
AGGCCGGTGTCGCGGGCGCGCTCGTGATACTGCGCCAGCCATTCGTCCACGCGTTGCAGT
GGCCAGCTCAGGAAGGCGTCCTTGAACAGGCTCACCGCATCGTAGGCGATCGGGCCGCGC
ACCAGGTCCTGGAAATCCAGCACTGCGGGGCCGTCGTCGACCGGCATCAGGTTGCGCGGC
ATGTAGTCGCGGTGGGTCATCAGCTGGGCCTGGCCCAGCGCGTTGTCCATCAGGCGGCGA
TGCACCAGCTGCAGGCCTTCGATCTCGCCGCAGTCCAGTTCAAGGTTCAGGTGGCGCTGC
AGGAACCATTCGTCGAACAGGCCGGCATCGCGCTGCAGCAGTGCTTCGCCGAACTGGCCG
AAGTCGGCCGGCACCGGGATCGCCTGCAGGCGCAGCAGCTGCTCGATCGAACGACCGAAC
CATTCGTCAGCGTTGCGCTCGTCGAGGATCCTGGCCAGGGTCGGGCCGCCGAGATCTTCC
AGCAGCAGGAAGCCGGCATCCAGGTCCTGCGCGAGCAGCATGGGCACGCGCAGACCGTTG
TCGTGCAGCAGGCCGCGCATGCGCAGCCACGGCCGCGGATCTTCCAGCCCCGGCGGGGCG
TCCATCACGATGTGGCTGCCGCGCGTGCTGGTGGCGCGCCAGTAGCTGCGCATGCCGGCG
TCAACCGAAGCGCGTTCGACCACCGCGTTGGCATCATCGAGCTGGGTACGGGCCCACTGC
AGGCGCTGCGCGCTGCGCTGGGGATCGGAGGCGGGTTCGGTCATGCGGGCATATCCGGGC
GCGCCGGGCGCGCCAACGTCGGCAACAGGAAGGGAAGGGGGAGCGGCGTCAGCGGCGACC
GCTGAACAGGCGCAGGACGGCCAGCACGGCCACCGCGCCCACCACCGCGCCGAGGAAACC
GGCCGGTTCGCCGGGGGCGTACCAGCCCATGTACTGGCCGAACCAACCGGCCAGCAGGGC
ACCAAGGATGCCCAGCACGATGGTCAGCAGGCAGCCCATGCGGTTGTTGCCGGGCATGAA
GAAACGCCCGAGCAGGCCGACGAAGAAGCCGACCAGCAGGATGTACAGCCAGCTGCTGCT
GCCGAACAGACCATTCATGCGCGCGGATTCCGCTTGAGTGTGGACGCAGCCTAGCAAGGC
CAGGCTGCGTCCGTCACGAGTGCCGGATCAGCAGCAGCCGTGGTCGCCGTGGCGGGTGCC
GCTGTCGGCAGCCACCGGCGAGCCGCTGGTCTCGCCGCGCAGGCTGGCGGCGTAGTGCTC
GCTGATCACCTTGGACACGCAGGCGGTGACCTTCTTGCCCATCGGGATGTGCAGGAACTC
GTTCGGGCCATGCGCATTGGAGTGCGGGCCGAGCACGCCGGTGATCATGAACTGCGCGCC
CGGGAACTTCTCGCCCAGCATGCCCATGAACGGGATCGAGCCGCCCTCGCCCATGTACAT
CGCCGGCTTGCCGAAGAAGGCCTGGCTGGCGTCGTCGATGGCCTGGGTCAGCCACGGCGC
CATCGCCGGGGCATTCCAGCCGGTGGAGGCCTTTTCCAGGTCCAGGGTGACCTGCGCGCC
GTTCGGCGGGTCGCGCAGCAGTGCTTCCTTCAGCAGCTCGCCGCAGGTCTTGCCATCGGC
GGTCGGCGGCAGGCGCAGCGACAGCTTCACCGAGGTCTGCGGACGCAGCACGTTGCCGGC
CGATTCCAGCGGCGGCATGCCACCGACGCCGGTGACCGACAGCGCCGGGCGCCAGGTGCG
GTTGAGCACCAGCTCGGTCAGGTCCTCGTTCATGGGGCGCAGGCCGTCGACCATCGGGAA
CTTCTCGAAGATCTCGGTATCCACCACTTCGGCGGCACGCTTGGCCTGTTCCAGGCGCTC
GGCCGGGATCTCCACGTTCATGCCGTCGATCAGGATGCGGCCGGTATCCTGGTCCTCGAT
GCGCGAAAGGATCTGGCGCAGCAGGCGGAAGCTGGACGGGATCACGCCGGAGGCATCGCC
GGAATGCACGCCTTCGTTGAGCACCTTCACGGTGAAATTGCCGCCGGTCAGGCCGCGCAG
CGAGGTGGTGCACCACAGCTGTTCGTAGTTGGCGCAGCCCGAATCCAGGCAGACCACCAG
CGACGGCTTGCCGATGCGGTCGGCCAGGTGGTCGACGTAGGCCGGCAGGTCGTAGCTGCC
GGACTCTTCACACGCTTCGATCAGCACCACGCAGCGGGCGTGCGGCAGGCCCTGGGCCTG
CAGTGCCAGTACCGCAGCCAGCGAGCCGAAGATCGCGTAGCCGTCGTCCGCACCGCCGCG
GCCATACAGCTTGTCGCCGCGCAGGACCGGGGTCCACGGGCCGAGGTCGTCGTCCCAGCC
GGTCATTTCCGGCTGCTTGTCCAGGTGGCCATAGAGCAGGATGGTGTCGTCGCCGGTTTC
GGCGCCGGTAGCCGGAATTTCCAGGAAGATCAGCGGGGTACGGCCTTCCAGGCGCACCAC
CTCAACCTTCAGGCCGGGCAGCTGCTGGGCCTTGGCCCAGTTCTCCATCAGGGTGACCGC
CTGTTCCATGTAGCCGTTCTGCACCCAATTGGCGTCGAACATCGGCGACTTGTTGGGAAT
GCGGATGTAGTCGACCAACTGCGGGACGATTTCGCTGTCCCACTTGTCATTGACGAATTG
GCCGAGCTTGGCGCTGTCCATCTGAAACTCCGGTTGCATGGGCTGATCCGGCCATTCTAC
GCCTGTGCCGCGGGTAGGGTTTTTCCTACATCACGTCGGGTATTTGGCTGGCTTACGGAA
ATCCGGGAAACCGATAGGCTGTGCACATGTGGTGACGGACACTGTTCCTGCCGACGGGAT
TGCCGGTCGGGGCGGCCAGAATCACAGGGAGATACACGTCGTGCCTTGGTTTGTCGTGTT
GAGGGCGCTGGTGCTGGTAGTGGGGATCGCTGGGGCGCATGCCGCCGAACCGATCGACAT
CAACCGCGCCGATGCCCAGGCGCTGCAGCAGGGATTGACGATGGTCGGAGCCGCCAAGGC
CGAGGCGATCGTCGAGCACCGGCGCAGACACGGCCCGTTTCATCGCGTCGAGGACCTGAC
GCAGGTGAAGGGGATAGGGAAAGCGATCGTCGAACGGAATCGACAGCGGATCACCGTAGG
CAACAGGTTGTTGCCGGCGGATCCGGTACCCGGATCGGTACCGGTGCGGACCGTACCCAG
GCGCTGACAGCAGGAATCGTCGGAACCGGCAGGAGGCTGGTTCACCGGTCACGGACAGGA
AGGCCGTGACCACCGACCGCCGCAGGACGCGGCACCAATCACCAGGATGGTGGCATCACA
GACCTGTGGAAGGGGCTGAGATACAAACAGGACAGACGCGGCCGCGTGCAGGATGCAACG
CTACCCCCACAGCGCAGGATGCGAGGGGGCGGCAGCAGGCCGACAAGGACGTAACGATTG
CCCGGTACGACACATGGCTGTGTCGCCGGGCAATTTCATTTCCGGCGCCTGGTTTTGCCG
CGGCCACCACGGGCCGATGGTGTACGGTGGCCGCTCCGCATGGAAAGGACCCCGCTGGAT
GCTTGTGCACCGCCCCACGACCCTGATGCTCGCCCTGGCACTGACCCTGCCACTGCTGGC
CCATGCCGCTGCGCCGACGCCGACAGTCAAGCCTGCGGCCGAAGCCAGCACCGCCGACGT
GCGCGGGCCGACCGACCTGAAACCGGGCGAGTACCTGTGGCATCCGGAAATCTCGCCGAC
CGGCCCGATCGTGCTGGTGGTCAGCCTCGATGAGCAGCGTGCCTACGTTTACCGCAACGG
CATCGCCATCGGCCTGACCACGATCAGCTCGGGCAAGGCCGGGCACGAGACGCCGACCGG
CGTATTCACCATCCTGCAGAAGGACAAGGACCACAAGTCCAACCTCTACAACAGCGCGCC
GATGCCCTACATGCAGCGGCTGACCTGGGACGGCATCGCCCTGCATGGCGGCAGCCTGCC
CGGGCACCCGGCCTCGCACGGCTGCGTGCGCCTGCCGCAGGCGTTCGCGCAGAAGCTGTT
CAGCGAAACCCAGCGCGGCGATACGGTGGTGGTGGCCGACGCCAAGAGTTCGCCGATGAC
CCTGGCCTATCCTTCGGTGCTGGCCCCGGTCAACGCGCGCGGCCAGGCTTTGCCGGAAAC
CGAGGGCGGGGCCCCGGCGCAGGCCTGGTGGGACGACAGCGCAGCCCCGGCCGGGCAGGT
CGGCATCCTGGTCAGCCTGCATGACCAGCGCCTGTACGTGCTGCGCGATGGCGTGATGAT
CGGCGAGTCGCCGCTGAAGGCCGACGCCCTGCCGGCATTCCAGGGCACCACGCTGTTCGT
GATGGGGCAGGGCTACAGCGATACGCCCAGCCCGCTGGACGTGAACCAGCGCCTGCACCA
GTGGACGGCCTATCCGCTGCTGGGCCAGGATCGTGCCCAGGCCACCCCGGACCTGCTGGC
CACGCCCTCGTTGCCAATGGCGCTGCCGGCCGATTTTGCCCGCCAGCTGTACCAGGTGCT
GGTGCCGGGCACGACCCTGCTGGTGACCTCGTTGCCGGCGGTCCGCCCAAGCCCGGCTGA
ATCCGGAATGCAGCCGGTCTTGGAATCCGAGCCGCCAAGGTCCACCCTCAAGGGCAACTG
AGTCCCCTCGTTGTGCCCATGACTGCATCCCGCCTGTGCCGGCTGGCCGCGTTCGGCCTG
CTGGCGACCTCGGCCAGCGCCCCGGCGCTGGCACAGACGCCCGCCCTTGCCACCAGCGCT
GATGATCTGGCTGCCTTGCTGTCGCGCAGTGCGCCCAAGGCTGACCGCCACGTGTTGCAG
CTGGCGGCGCACGCCATGCGCTGTGCGTTGCAGCGTCCGGAGCTGGGCATCAACGGTGAT
CGTCTCAGCGTGATCGATTATTCGCGGCCGTCCACCGAGCCGCGCCTGTGGGTGTTCGAC
CTGGCCCACCAGCGCCTGCTGTTCGAGGAATGGGTGGCGCATGGCCGCAACAGCGGCGAG
AACCGCACCCAGCACTTCTCCAACCGCGATGGGAGTTTCATGTCCAGCCTCGGCGCGTTC
ACCGCGCAGGAGACCTACATGGGCGGTAATGGATATTCGCTGCGCCTGGCCGGGCTGGAG
CCGGGCTTCAACGACCGTGCGCGCGAACGCGCGATCGTCATCCACGGTGCGCCGTACGTG
AACCCGGCCACCGCGCAGCTGCAGGGGCGCTTGGGTCGCAGCCTGGGTTGCCCGGCGGTG
CGCCTTTCGGTGGCCAAGCCGCTGATCGATGCGTTGCGTGGCGGCACGATGGTGTTTGCT
TACTACCCTGACCAGGATTGGCTGAAGCACTCGCAGCTGCTGGCCGGCGGATGCGGTGGC
CAGGGCACGCTCGCTACGCGGTGATGCATGATGGCGCGTGGCGTGATGCAATGCGCCGAT
GAACGTCGACTCCCTGTTGCACACTCCGAGCCAGGTCATTTCCAGCCTGGACTATCGTCG
CGAACGCTGGCGGAATGGACTTGGCTGGACCCGCGAGATCCTGCGCCTGCCCGCAGAGGG
TGATGACTGGGCGCTGCGCCTGTCGGTGGCCGAGATCGAGCAGGACGCTGCGTTCTCCAC
CTTCCCCGGCGTGGAGCGAGAACTGGTGCTGCTGCAGGGCAATGGCGTGCGCCTGCGTTT
CGAGGATGGCCGCGTGGCCCAGGTGCTGCCGCCGCACGGGCGGGTGCGCTTTGCCGGTGA
AGAAGCGCTGCACGGTGAACTGGTCGATGGCACCACCCACGACTTCAACCTGATGTGGAA
GCGCGAGCTGCTGCAGGCCGAACTGCTGCACCGGCCGCTGGTGGGGTCGATGTTCTTCTT
CTGCGAACCGGGCGTTGCGTGGGCGCTGCATCTGCTGGCCGGACAGGCGCAGTTCGGTGC
CGATAGTGGCCTGCCGGCGCTGCAGGCGGGAGACACCGCGTGGTTGGCGGCGGGCGAGAG
GCAACGGCATGCGCTCAGCGGTGGTGGCGAGTTGTTGGCGATACGGGTGAGCGCGGCGGG
GGCATGATTCCTGGGCGCCGGTGGGCGCCATCCACGCATGGCGTGGATCTACTGCCGTGC
GGTTGCCACCATGCCTGGGCACGCCGTCATGGTGCGGCTGTGGTTGGGGTCAGAGCCCTT
TCCTGCGGAAAGGGAACCGACCCTGACGGTTCGTTCAATACACATCGCGCCGGTAACGAC
CGGCCAGCAGCATCGCTTCCTTGCCTGCGGTACCCAGCACCCGCTCGATCACTGCATCCA
CGCCCGGGGCCATGCCCTGCAGGCTGCCGCAGACCAGGATCGTCGCGCCTTCATCGACCC
ACTGCCGCAGCGTCGCCGCTTCGGCCTGCAGCCGGTCCTGCACATAGCGATGCGCGCCGC
CGTCGCGGCTGAACACTGCATCCAGCCGTGCCAGCGTGCCGCTGGCCAGCATCGCCTGCA
GTTCTTCGCCGAAATGGAAGTCGTGCGCGGCGGTGCGCTCGCCGAACAGCAGCCAGGTGC
GGCGCGCGCCGCGCTGGGCACGTTCGTGCAGGTGCGCGCGCAGGCCGGCGATGCCGGTGC
CGTTGCCGATCAGCAGCAGCGGTACATCGGTGGGCACGCCATGGAAATTGTCGTTGCGGC
GCAGCCGCAGTTGCACCGGTTCGCCGATGGGCGCGTGGTCGCACAGCCAGCCGCTGCCGA
TGCCGGGTGTACCGTCGGCGCGCAGTTGGCGGCGCACCAGCAGCTCCACCGCGCCGTCGG
CCATCACCGAGGCGATCGAGTACTCGCGATGCGGCAGCGGTTGCAGGGTTGCCAGCAGTG
CGGGCAGATCACCCGGGGGAACCAGCGATGGCAGATGTGAGCGCTCGATACGGGCCAGCA
ACGCCTGCCCGTCATCCAGCACGGTGTCTGCATTGAAGCCCTGTGCATCGAGCCAGGCGC
GCGCGCTGTGGCGTGGGTGCTGCGGGCCGATCTCGGCGATGTCGCCGGCCTGCCACTGCA
CATCGACGCCAGGCGGTGGCTGCAGGCGCACCCGGTACACCGGGCCGCCGGGGCTGCCCG
GATTCAGATGCTGGCGTTGCAGCAACGTCCACGGCTGATACTCGGCCGGGCTCCAGTCGG
GCAGTTCAGTGGCGCCTCCGCCAAGTTGTCCCAGCAACTGCTGCCAATGTCGCAGCGCCG
CCGGATCGGCATTGTCGACCTCGATCGCATCGAACAGCGGGTGCGCGCCATGCTGGCGCA
GCCACTGGTCCAGCTGGTGGCCGAATCCGCAGAAGTGGCCATAGCTGCGGTCGCCCAGCG
CTAGCACGCCGTACTGCAGATGCTGCAACGGAGGCGGCGCGGCCATCACCCCGCGCAGGA
ACCGCAGGGCGTGGTCGGGCGGATCGCCTTCGCCGGTGGTGCTGGCAATGAACAGCGCGC
GCTGGCTGTCGGCCAGCAATGCGGCGTCGACCTCATGCAGCCCGCGCACACGCACCGGCA
CGCCGGCACCACGCAGGGCCTCGGCACTGCGTTCGGCCAGTTCGCGGGCAAAGCCGGTCT
GGCTGGACCAGACCAGCAGGAGCGGTGCGGTATCGGCGGACGCCGCATCATCGCGCGGAC
GAGTGCGCCACCACAGGGCTGCGCAGGCCAGCGCGTACAGCGCGGTGGCGATGATGGCGA
TCTGCGATTGCCGTGCCGGCGGTGCGCCCTGCCACCAGGCGTCGCCGAGGTGCAGGCGCA
GCAGCGCCCAGGCGATCAGCGCCAGTACGATCAGTACAAGTGTGTTGCCGAGCCACGCAC
GCGATGGCCGAGTGCTCATGCGTCCTGCCCGTCGAGCAGGCGCTGGAAGGCGCTGCTGAG
AAATTCCTGCGGGCCGTCTGCGGTGCGTTGCAGGTAGCGCGCGGCCAGTCCTTCGCGCTC
GGCCAGCGCCATGCCCTGTTCGCGACCCAGCACGGTCAGTGCGGTAGCCCAGGCATCGGC
GTGCATGGCGTCGTCGGCCACGACGGTGACCGCTGCGGCGACCTGCTGCACCGGCCTGCC
CGTACGCGGGTCGAGGCTGTGGCTGTAGGCCTCGCCATCGGCCTGGTACTGGTGCCAGCG
ATCGCCCGAAGTGGCCACCGCCTTGCCGTCCAGCGCCAGCACCCGTGGCGGGGTTTCGGT
GTGCACATCCTCTTCCGGTGCGGATTCCACCAGCACGCGCCACGGTTGGCCGTCCGGTTT
GCGGCCGTAGCCGGCCAGTTCGCCGCCGACTTCGATCAATGCTGCAGCAATGCCTTGCGC
GCGCAGCCAAGCGGCGACGTGATCGACGCCGAAGCCCTTGGCGATCGCAGAGAGATCCAG
TTCCAGCCGGCCCGGTTGCAGCAGCGCATCATCCTGCCACTGCAGGCGCTGCCAACCGCA
ACGCTCACGGGTGGCCTGCAGGGTAGCGGCGTCGGGCTGGCGGCGTTCGCCGGCATGTGC
GCCGAAGCCCCACAGTGCAACCAGCGGACCGATGGTGGGATCGAAGGCGCCGTCACTGGC
GGCAGCGATGGCCTGTGCGCAGGTCACAACGTGGCGGGTCTCCGCCGGCAGCACGCACCA
TTGGCCAGCGTCGGCGCGGTTGTAGCGGCTCAGATCCGAGCCGGGCTCCCAAGTGCTCAT
CTGCGCGACCACGTCGTCCAACCGCGCCTGGATGCCGGCGTGCAGCGGGTGCAGGTCGCG
CTGGCGCGACGCGAGCAGCGACACGCTCCAGGTGGTGCCCATGGTGGTGCCACCGAGGCG
GGCGATGTCGAGATGGGAATCGGTCATGGTGATGCGTTGCGGTGGCGATGCCGGGGAATG
CCCGGCATCGCGGTCCACATTACTGCGGCAGCACTTCCAGCGTGGCGACGTAGCTCAGGC
GGCGCTTGGCGGCCTGCTTCACCGACGTCTTGTTGTCCTCGGTGCCGGTCTCCAGCCAGT
ACATGCCGGCTTCCGGCCAGGTCACCTTGATCTCGCCCTTGGCATCGCTGGTCAGCTTCA
GCTCGTCCTGCGCGTTGCGGTAGCGGGTGGCGCCACGCACGATCTCGAACTCCAGGCCGG
CGGTCGGCTTGCCATCGACCAGCACGCGGAAGGTGGCTTCCTCGCCGGCGAACAGGTCAT
TCGGGTGGTCGACGGCGACCAGCTCGATGCCACGGTTGGTCGGCTTCAGCGCGGTGTCGT
TCGGCGCACCGTTGGTGACAAAGGTCTCCACGCGGCCGATCGACTGGCTCACTTCCAGCT
TCTTCGCGTCCTTCGGCAGTTCACCGAAGGTAGCCACGCTGCCGCGCCAGCGCTTGCGCT
CGCCGTTCTGCTCGTACGTGGCGAACAGGCCGTCATTGACCGACGCGATGCGGTAAGTGC
CCGACTGCTTCAGTTCGATGTCGAACACGCTGCGGTACTTGCCGGTCGACGCGTTCTGCG
GCTGCACGGTGCTGCCGTCCGGCGCGGTGATCACCAGCGATTCCAGGCGCAGCGGCACGT
GGTTGAAGTAGAACAGATCGTTGGAGACCGCACCGTCGACGGTGATCCACGGCGCGTTGC
CGGCGATCACGGTCTGCGAGGGCAGCAGCCAGGCCTTGTGGGCCAGGGCGGAGAAGGGAA
GGGCAGCGGCCAGGGCGGCGGCGAGGACGAGCGTGCGCTTCATGCGGAAGACTCCAGTTG
GAAGGGGTCGGATCCCTTTCCAGCGGAAAGGGCTCTGACCCCGAGGGATAGGGCGATGGG
GTCAGAGCCCTTCCTGCGGAAGGGATCCGACCCCGGCTCAGGCAGTTATGGTTTGACGGC
GAGGGTGACCTGGCCCAGTTCGGTGGCGCCCTGCGCCTTGCCGTTCTGCGCGGCGGTGGC
CGGCCAGGTGAAGGGGATCTTCAGCAGTTCGCGGCCACCGACTTCGCGCACCGCTTCCAC
CACCAGGGTGTAGTTGCCCGGGGCCAGTTGCTTCAGTGCCGGCTGCCTGTCGTTGAACGA
CAGCGCGTGCTTGCCGGCCGGGCGGGTCGGGCCGGTCACGCCGTCCACCGGCACCTGCAG
GGTGCGGCCGCTCTTGCGCCACCACTGGCGCAGGTCGGGCAGCCACTTGGTGCCGTGGCC
TTCGCTGTTGCTGGTCTGCTGGTACCAGACCGACAGGTTGGCCGCGACCTTCTGGTCGGC
GCCTTCCAGCCACACCGCCACGTACGGGCGGTGGTACTCGGCCACGTTGAGCTTGGGCAC
TTCGACGTTGATGTCGAGGGTGGTGGCGTACGCCGGCGAGGTGGCCAGCAGGCCGCTGAG
GGCGATGGTCAGGGTGACGCGCATGGGGCGGCTCCGGAAACGAAGGAAAGTCAGTGGATC
AGCAGCAGGGCGATCAGCAGCGGAATCATCAGGCCGAGGCCGACCAGCGGCCAGGTCATG
CGCCGCTGGCGTGCATGCAGGTGCAGCAGGAACAGGCCGGTGATGCAGAACACCAGGCAG
GCCACGGCGAACAGGTCCAGGAACCAGCCCCACGCCGGGCCCGCGTTGCGGCCCTTGTGC
AGGTCGTTGAGGTAGGACACCGCGCCGCGCGAGGTTGATTCGTACTCCACCGCGCCGGTC
CCGCGATCGATGCTCAGCCAGGCGTCGCCGCCGGGGCGCGGCAGCGACAGGTAGATCTCC
TCGGCCGACCACTCTGCCGGGCGCCCGCCGATGGCGATGCCCAGCTGCGTGTCCAGCCAG
TGCCGGGCCGGGCGCGGAATCGGTGCATTGCCGTTTTCGCGCGTGCCGAGCTGGCCGAGC
AGATCGGCCGGCAGTTCCAGATGCTGGTTCTGCACCTGGGGTTTGGCTTCGATCTTCGCG
GCGTGGTTGAGGGTCAGGCCGGTCACCGCGAACAGCAGCATGCCGATCAGGCACACCGCC
GAGCTGATCCAGTGCCACTGGTGCAGCGTCCGCAGCCAGAAGCCACGGTTCTGTTGCTGC
GCCACGGTGGAAGAGGCAGGACGGCTCACGGCACGGTTCGAGGCGGACGGGGACTGCCCA
TTACATCATTGATGAGAATAGCTCGCAATTGCGTGTCGTTCTGTATCGCTGGAGGGCGAT
TGCCGGCCAGCGGCCGGCACTACCGATCGGTAGATCCACGCCACGCGTGGATGAAGCGGT
GCCGACCAAGGTCGGCACCCACCGGGGCCGGGCGCGGCGATCAGAACTTCGCGTTCAACG
AGATCCAGTAGCTGCGGCGCTGGTCCTTGGTCGCGTAGTCGTCCACGCAGTTGAACTCGC
TCTGGCTGATCAGCAGGCACGACTGCGAAACGAAGTCCTTGTCGAACAGGTTGTTGACCC
GTGCGTTCACCGTCAGCCATGGCGTGGCCTTCCAGCTGCCACCGAGATGGAAGATGGTGT
AGTCCTGGTAGTAGCGGGTGTGGCTGGCGCCGTTGGCGTCCAGCAGCGTGTCGCGGTAGC
GGTCGTAGCGGCCTTCGCCGATCAGCGACAGGCTGATCGCTTCGTTGACCTGCCAGTTGA
GGCTGGCATTGGCCATGTGCCTGGCCGGCATCGTGCCGCTGATCGGCAGGCCCTTCTGCG
CGCCGCTGGTCTGCTCGCTCCTGGTCCAGGTGTAGTTGCCGCGCAGCTGCAGGGTGTCGA
GCAGGTCGACATGCGCGGCCAGTTCGGCACCGCGGGTCTCGGCCTTGTCGATGTTCACGC
TCTGGGTGAACGTGCTGTAGCCCAGTGCCGCCCAGCCCGGGCCGATGTCCACGCAGTAGC
CGCTGCCGGCGCGGGCCACTTCGCAGTTCGCAAAGGTGCCGCCGCTGGCGATCTTGTCTT
CGAACGTGTTGAAGAAGCCGGTGACGTTGAAGCCCCAGCGCTGGCCTTCATAGTAGGCGG
CCAGTTCGTAGTTGGTGCTGGTTTCAGGCTTGAGGTTCGGCGAACCGACCAGTGGCAGCA
CGCCCTGGCCACCGAAGCCGGTGATGCCCGGGAACAGCTGGTCCGGACGCGGGGTCTTGT
AGCCGGTGCTGACGCCGCCCTTGAAGGTCCACGCATCGCTGGCATTCCACACCAGGTAGC
CACGCGGACTGACATGGCTGCCGAATACGTTGTGGTCGTCGTAGCGCAGGCCGAAGGTGG
CGGTGAGGGTGTCGGTCAGCGCCCAGTTGTCCTCGGCGAACAGCGCCCACATGCGGTGCA
TCTGCTTGACGTTGCTGCGGTAGCCGGCGCCATCCATGCCGAACACACCGTCGACCATGT
CAGTGTCGTTGTACTGGCCGCCCACGGTCAGCGTGTGCGCGCCGAAGTCCAGGTCGAGCA
TCGTGTCGAGCACGTAGCCTTCCAGTTCCATGGTGCGCAGCGGGCGCGGCAGGAACGCCT
GCAGGCGCGCCATCTCGCTCGGGTTGAGGGCAACCAGGGCGTTGCCGCGGCCGGCCGCAC
AGTTGTTGGCAGCACCGGTGCGGCGGCAGACGTCATTCCAAAGCGTCTGCAGGTTGGCGC
GCTCTTCCAGGGTCAGCGGCAGCGAACGGCCCAGGTTGCTGCTCTTGCTGTGGGTCAGCG
AGGTCTGCCAGGTACCGAAGCTGTAGCGGCCCTGATGGGTCAGCGACAACTGGTCGCGTT
CGTAGCGCTGGTAGGCGGTGTAGCCCACGCGCGGCTGCACCACGCGACGGGTGACGGTAC
CGCTGCCGTTCGGGTTGGGAATGACGGCATTGCCGACGCGCCACAGGCTGGCCAGGCTGT
CGAGGGTGCCGGTCTGGCCTTCGCTGTTGTCGAACTTCTGCCGCGACACGTCGTAGTCCA
GCCACAGTTCGTGATCGTCGTTGATGCGGACGTCCAACCGCACGCCGCTGTTCCAGTTGG
TGTTGGCCACCGACTTGCCACCACCGCCGAAGCCGATGCTGCGCTCCCACAGGGTGCCGT
CGGGCAGGGACAACGCATCCCATTCCGGGTTGGAAGCCTTCGCGTCGTAGTAGCTGCCGC
GTACTGCCAGGCTGAGGCGCTCCTTCAGCAAAGGGCCGCTGAGGTAGAGGTCGGTGGTGC
GTGCATCGCCGAACTGGTCGTCCTGCTGCACGGTGAAGCCCTGGCTGACCGAACCGTGCC
AGCTGTCCTGGTTGCGGCGGGTGATGATGTTGATGACACCGCCCATCGCGTCCGAACCGT
ACAGCGTGGACATCGGCCCGCGCACGACTTCGATGCGTTCGATCGCGTCCAGCGGGGGCA
GGTAGGCGAACTGGCCGCCACCGAAGTTGTTCGGATAGATCTGGCCGACATTGCTCTGGC
GGCGGCCGTCGATCAGCACCAGGGTGTACTCGGACGGCAGGCCGCGCATCGACACGGTGG
CGCGGCCGTTCTTGTCGGTCGCTTCCAGGCCGACGTCGATGCCTTCGACGTCGCGCAGCG
CATCGACCAGGCTGGTGTACGGGCGCTTGCTCAGTTCCTCGCGGCTGACCACGCTGATGC
TGGCCGGGGCATCGATCACCTTCTGCTCGAAGCCGGCGGCGGTGACCACCACCTTGTCCA
GCGTCTGCGGCGCGCCTGCGGCGTCACCGTGGGCGAAGGCGGGGCTGGCGAAAGCCGCCA
GCACGGCGCTGGTCAGCAGGGTACGGGACAGGGAAGAACGGACACGATGGCGCTGAGCCA
TGGCAGTTACCTCGAAGGATGCAAGGTGGCGCGGTGCCGTGCGCGAAGGGCGCGGCAGGC
ACGGAAGGGCCGGTCAGGGGCGGCAGGGATGAAGCAGGCAGCGGCGTGCAGGCGCGACCG
CGCAGGCGGTCACGTCGGGCCGTGGATCAGGCGAGCGGCGGCGCCTGGCCGCGTTGCTGA
CGGCGCCCGGGCGCATCGGCCCAGGGCGTGTCCGGAGCGGCCAGCGGCCAGTCCGCGCGC
ACGCCGGGCATGGCCGGCATGGCGGGTACGAGGTCGAGCTCAGTGCGCAGCCAGTGGCTG
GCCAGCAGCAACGGCGGGCGTGCCTTCTCGGCCGACTTCACCGGAGCGGAGGCGCAGCGG
CGCAGCTTGGCCGGCGCCTCTTCCTGCAGGGGCGCTTCGCCTCCGCGCTCCTCCAACGGC
ACCTGCACGGCGATGCCGGCGTGGGCCTGTGGCAGCAGCGGCAGGGTGCCCAGCAGCAAC
GCCAGCATTGCCACCCACGCCAGCAGGCTGGCCAGCGCAGGACGCTGGCCGCGCATGGCG
GTGCCCATCTTGCGATGGATGAGTGGGCGAGGGCGAAGCGGGCGCAGCAAGCGGGGGTCC
CCAAGGGTCTGCCGGCAGCGGCCGGCATCAACGGGGCGTGATTGTAATGAGAGCTGTTAG
CCGTTGCAAATGAGAATGATTGCCAAAATGCCGCAGGCCGGCCCGGCAAGGCTCAGACTT
CGCTCCAGCGCCGCAACAGGTTGTGGTACACGCCGGTCAGCTGCAGGACCGCCTCGGCGT
CGCCGCCGGTCTGCCGCAGGCGCTCGATCGCGCCATCCATTTCCCACAGCAGGCGGCGCT
GCACATCGTCGCGGATCATGCTCTGCACCCAGAAGAACGAGGCCACGCGCGCGCCGCGGG
TGACCGGCCGCACCTGGTGCAGGCTGCTGGACGGATACACGACCAGGTCGCCGGCCGGCA
GCTTCACTTCGTGCTCGCCGTAGGTATCGCTGATGATCAGCTCGCCGCCTTCGTATTCGT
CCGGCGCCGACAGGAACAGGGTGCAGGAGATGTCCGAACGCAGCTGTTCGCCATTGGCCA
GGTTCATCACCGCGCCATCGACGTGGTAGCCATAGGTGCCGCCACCGCTGTAGCGGTTGA
AGCGTGGTGGCAGGTACTTCAGCGGCAGCGCGGCACTGAAGAACAGCGGGTGCCGGGCCA
GCGCGACGAGGATGATCTCGCCCAGTTCGCGGCGCAGCGGCGAAGCCTCGGGCAGCTGCT
GGTTGTGCTTGGCCTGTGCGCCCAGATGCCCCACGGTTTCGCGGCCATCGGTCCAGTCGG
CGGCGTCGAGGCGGCGGCGGAAGTCGGCGACCTGGTCGGCGCTGAGAATGTCGGGGATGT
GCAGCAGCATGCGGGACTCCTCAGAGGGACGGCGGTGCGACCAGGGCGCGCACCTGTGGA
TGCGGTGACGCGGCCAGCTCCGGCACGATGTGCGCCATGAATGCCGGGCTGCCGTGCGCC
AGTGCGAGCCGCAGCCAGTGCACGGCCTGCTCGACCTGGCCGGCCTGCAGCAGGATCGAG
GCGTAGTTGGCCTGGCCGCGGAAATCACCGGCCTCGGCCGCGCGCTGGTACCAGGCCAGC
GCCGCCTGCGGATCGGGTGCGGTATCCAGCCCGTCTTCGAGGTGGCGGGCCAGCAGGTTC
ATCGATTTGGCGTGGCCCAGGTGCGCGGCACGGGTGTACAGGGCCAGTGCCTGCGCGCGG
TCCTGCGCAATGCCGCGGCCGGTGGCCAGCAGGTTGGCCAGGTTGTACAGGCCCCAGTCC
AGGCCGGTGTCGGCCGCGCGCCGGTACCACACCGCCGCCAGCGCCAGGTTGACCGCCGTG
CCGTGGCCCAGCTCATGGCAGCGGCCGAGCATGTTCATCGCCATCGGCGCGCCGTTGTTG
GCGGCGGTTTCGTACCAGAGCAGCGCCGCCGAGGCGTCCTGTGCGGTGCCTTTGCCTTCC
ATGTGCATCTGCGCGAGCAGCAGCTGTGCATCGACCTGCCCAGCCTGCGCAGCGTCGCGC
ACGCGTGCGAACGCGGCCTGCGGATCGTGCTGCAGCAGCTCGGCCAGGGCGTCGCTGTCG
ATGGGGGTACGGGTTGCCATGGGGTGAGTATCGCCGGAAACAAAAACGGCGGCAGGAGAG
CCTGCCGCCGTGGTGGAGCGAAGCTACATCAGAACTTCACGTTCAGTGCCAGGGTGGTCG
AGCGACCCGGGGCGATGCTCGCGTAGTGCGAGGCATAGGCCTTGGTGAAGTAGGTCTTGT
CGGTCAGGTTCTGCACGTTGAGCTGCAGGCTGATGTTGTCCTGGATCGCGTAGCTGGCCA
TCGCGTCGAAGCGGGTGTAGCTGGCGATCCACTTGGTGTTGGCGACGTCACCGTACTGCT
TGTCCGAGTAGAACGCACCGGCACCGACGGTCAGGCCGATGGGGAAGCGGTAGGTGGTCC
ACAGGTTGGCGCTGTGCTTGGCGGTGTTCGGGAATACGTTGCCGTTGTACGGCGAGGGCA
CGTAGACGTTGGACGGGCAGGTGCGGCCGACCGGTGCACCACAGACGAAGCCGTTGTCCT
TCAGTTCCGAGTCCAGGTAGGTGTAGCCGCCGTACAGGCTCCAGGCGTCGGTCAGCTGGC
CGGTGAAGCCCAGCTCGAAGCCGTTGATTTCCTTCTTGCCGGCATTCTGGCTGGTGCCGT
TGTCGACCGTCACGCGCGCGTTGTTCATCACCGTGTGGAAGATCGCCGCGGTGAGGTTCA
GGCGCTGGTCGAACAGGTCCCACTTGGTGCCCAGCTCGAGGTTCTTCGTATCCTGCGGCT
TGAGGTCGGCCACGGCGGCGCTCAGGCCGTCCGAACCATCACCACCGTCCATGCCCGGCG
GAGTCGAGGAGGTGCCCCACGACAGGTAGATGCTGCCGTTGGCGGCCGGCTTGAACACCA
CGCCGGCCTGGTAGTTCAGGAAGTCGTTGCTGTTGCGCACGCGGGTCGGTGCCTTGCCGG
CCACCGGGGTGGTCAGGGTGGTGCGGAAGTCGTCGTAGCGCAGGCCGAGGTTGATCATCC
ACTGCTCATTGAGCTCGATGGTGTCGAACACGTAGGCCGAGGTGGTCCTGGTGCGCTGCT
CTACGTCCAGTGCCTTGTCGCTGCGGTACACCGAATGGGTGGCCGCCCACGGATCGCGCG
GGTTCGGATTGGCGAAATCGGTGCAGTTGTAGCCGGTGGCCGCGCCGGTGGTCGGGCACT
TGCTGTTGCCGGTGAGCGGGTTGCTGGTGCCCGGGGTCATCAGATAGCTGCCGCGGGTCA
TCTTCTCGTCGCTGTATTCCACGCCCGCGCTGTAGCTGTGCTTGAGCGCACCGGTCTGGA
AGGCACCGGTCAGGCCCAGCTGGTCGGCGAAGCTCTTGACGTCGACGGCACGGCTGTTGG
TCCGGCGCCACAGGGTGCCGTAGTTGTTCGGGTTGCCCTGGCTGTCGTCCGGCTGGGTCC
ACAGGTAGTCGTTGCTGGTGTTGCCCAGGCGCGCGATGTTGCGCAGCTTGTGGCCGCCGA
AGTCGTAGCTGGCATCCAGGGTGCTGATGTCGGCGCGGGTACGCTGGAAGTCACGGTCGA
CCAGGCCGTAGTAGTTGTTGCGGTCCGGCACCATCGGGCGGCCGTCGACCCACTTCGAGG
CCGGCGCACCGTTCGGGTTGCCATACGGGAAGCCACCCGCGTCCGGCAGGTCATCGCTCT
GCATGTGGTAGTGGCTGGCGATCAGCTGGGCCGGGCCGTTCAGGCCGAACGCGATCGACG
GCGCGATACCCCAGCGGCTGACATTGGCGGCGTCACGGCCAGCGATGTCCGATTCGTGCT
TCATCAGGTTCAGGCGCGCGGCGATGCCATCGCCCAGCACGTAGTTGGCGTCCACGGTGC
CGCGCGCGTAGCTGTCGGTGCCGATGCCCATGCTGGCGCTGGTCTCGTTCTTCAGCTTCG
GCGTCTTGCTCACAAGGTTCAGGCTGCCACCGCCGGAATCACGGCCGCCGTAGGCCGAGC
TCGGGCCCTTGACTACTTCCACCTGCTCCAGGTCGAAGATCTCGCGGGTCTGCGAGCCGA
CGTCGCGCAGGCCATCGACGAAGACGTTGCTCTGCGAATCGAAGCCACGGATGAAGGGGC
GATCACCGGTCGGATTGCCGCCTTCGCCGGCACCGAAGGTGATGCCCGGCACCATGCGCA
GCGCATCCTGCAGGTTGGTCGCACCGGTTTCGGCGATCAGCTTTTCCGAGACGATCGACA
CCGACTTCGGGGTGTCCAGCAGCTCGGCGGTGAACTTCGGTGAGGACGGATTGAACCAGC
TGCCGCGCACCTGCACCTTGTCCAGGTCGGTGGCCTTGCGGGAGGAGGCTGCGTCAGCGC
TGTCGGCCGCCTGTGCAGCCAACGGCGCGAAGCCGGCGGCCAGGGTGGCGGTGGCGAGCA
GGGAAACGCGCGGGGCGCGCTTGCGGGACGTGATGTGGGTCATGGCTTGGGTGGTAGTGG
CTGGGATCGGAAAGGGGCGAGAGCCGAAGCGCAGACAGCGCGACGGCATGTAGAGGGCGT
CTTCTGTAGAGCCGAGCCGATGCTCGGCTGGGCGGCGGACGACTCCAGGCGCACGGCAAT
GGCCGCAGGGCGCCTCAGCTGGCGTGCGGTGCGGGCGGTGCGTGGCCGGGGTTCAACCGC
AGTGCGGGATCGTGCAGCTGCCAGTGCAGGGCATCGGAGCGCCACAGCGGAACATGCGCG
ACCAGGGCGGCGCGCGGGGGAGCCAGTCCGGTACAGGGCGTTGTGCCCTCGCCATCCAGC
GGCGGCTCCGGTGCTGGCACCGCATGGCGCGGGCACTCGTCCGCCGGCGGGGCCGGCATC
GGCATAGCCTGCTGAAGATCTTCAGCGTGTGCCTGCCAGCCGTAGGTGGCGGGTCCATCG
CGCCCTTCGTGCAGGGCCGACCAGCCCAGCAGCAGCGTCAGCAGCAGGGCCACAGCCAAC
GGCCACCCATGGCGGGCAAGCTGGCACAGCGTGGCGGCGGGCGCGGGCAAAGCCATGGCG
CAGGGGGCGGAGTCGTTACGAAGATGTTACGTAGGATAACATCAACGATAATGATTCGCA
TATGCGCGGGCGAACGAGCGGTCTGGAGGCCCGGGGAGGCCCCTGAACGCCTCTCAGCGC
GCTCCGCTGGTTCCACCCCTGGGCGGAGTCGCCGGCGGCCAGGGGCGCTTCAATCGCGGT
CGTCGCGGGTCCAGACGGCGTCGTGTTCGCGCTTCACCGGGAACTTGGGTACCGGCGTAT
AGGCCGGGGCGCACAGGGCGCGGCCATCGCGCACGTCGAAGCGCGCGCCGTGCAGCACGC
ATTCCACGCTGCCTTCGTCGGTGTTGAACTCGCCCGAGGACAGCTCGAACTCCTCATGCG
TGCACTGGTCTTCCAGCGCGTACAGCTCGCCGTCGAGGTTGAACACCACGATCGGCGTGC
CGGTCACTTCGTCGAACACGCTCTTCATTTCACCGGGCAGCAGCTCGTTGCCGGCACACA
CGAAGGTCCAGGTATCGCTCACGCGGCGGCTCCGGCCAGTGGCTTTTCCAGGACCTCGAA
GCGCAGATCGTCGCGCTTGGGGATTCCGAAGCGTTCGTCGCCATATGGGAACGGCTTCTT
GATGCCGGTACGCTGGTAGCCGCGGCGCTCGTAGAAGGCGATCAGTTCGTCGCGTACGTC
GATCACCGTCATCTGCATCACCGGCACCTTCCATTCGCGTGCGGCGTGCGCTTCGGCGGC
GTCCATCAGCTGCTTGCCGACCCCGCCGCCCTGCTGGGCCGGATCGACCGAGAACATGCC
GAAGTAGCCGTTGCCGTCGACGTCGGCAACGTGGGCGCAGGCCACCAGCTGGCCCTCGCG
CTCGGCCAGCAGGATCGTGGAGCGCGGGCGGTCGAGGTCGGCCTGGATGCCTTCGGCGTC
GATGCGGGCGCCATCCAGCAGGTCGGCTTCGGTGGTCCAGCCAACGCGGCTGGCGTCGCC
ACGGTAGGCCGAGGTGACGAGGGCGATCAGGGCGGGGATGTCGGCCGGCGTGGCGGCGCG
GAAGGTCAGGGTGCTCATGGCCCCATTCTAGGTGGGGCGTGGGCGGGCGCAAATGGGGGA
GTGGGGTCAGATCCCTTTCGCAACGCGAAAGGGATCTGACCCCGGCATCTACTGACTCAA
CGGCAGGCCATGGACCGACTGGCACGGGCCCGGAATCGGCAGATGCTCGGGGTCAGATCC
CTTTGCGCAGCGAAGGGCCCTGACCCCCTGCTACCAGGAGCAGCCCATGCCAAGGCCACG
GCGCATCGATGCGCCCGGATATCCGCAACATGTCGTCCAGCGCGGCAACAATCGTCAGCG
CGTGTTCTTTGCGGATGGCGACCGCGTCGCCTACCTGCGCCTGCTGTGTCATGACGCAGG
TCAGCAGCAGTGCCGGGTCCACGCCTATGTGCTGATGGACAATCACGTCCATCTTCTGGC
AACGCCTGATCTCTGCGGCGGGCTGTCGCGGATGATGCAGGCCGTGAACCGGACCTACGT
ACGTCGGGTGAATGATCGGCAGGGCCGCATCGGCACGTTATGGGAAGGGCGCTTCCACTC
CACGGTGGTGGATACGGATCGCTATCTGCTGGCCTGCCAGCGCTACATCGAGCTCAATCC
GGTGCGGGCGGGGAAGGTGGCGCATCCCGGTGACTATCGCTGGTCGAGCTATCGTGCCAA
TGCGCGTGGCAGGCCCAATGCGCTGCTCGAGCCGCATTCGGCATTTGAGCTGATGGGTTC
TGATGCGGATGAACGGTGCAGGCGCTATGTGGAGTTCATCGAGGCGGGTATTCCGGCGGG
GGATCTGCTGGCGATCCGGCGGGCATTGCAGTCGCAACGGCGGCTGTCGGGAATGCTGGT
GGGGTCAGATCCCTTTCGCGTGGCGAAAGGGATCTGATCCCGGTGTGCTGCGGGCGGTAT
GCCGCGTTCATCTGGTCGCGATCCGGCGGGCATTGCGGTCGCAACGGCGGTTGTCGGGAA
TGCTGGCGGGGTCAGATCCCTTTCGCGTGGCGAAAGGGATCTGACCCCGCTGTGCTGCGG
GCAGTATGCCGCGTTCATCTGGTCGCGATCCGGCGGACATTGCAGTTGCAACGGCGGCTG
TTGGGAATGCTGGTGGGGTCAGAGCCCTTTCGCGTGGCGAAAGGAATCTGACCCCGGTGC
GCTGCGGGCGGTATGCCGCGTTCATCTGGTCGCGATCCGGCGGGCATTGCGGTCGCAGCG
GCGGCTGTCGGGAATACTGGTGGGGTCAGATCCCTTTCGCGTCGCGAAAGGGATCTGACC
CCGGTGTGCCGGCTCAGCCCAGAAGCTTGCGTACCTTGGTCAGCGCGGTCATGAAGCGCT
CGATCTCGGCGTGCGTGTTGTAGAACGCCAGCGAGGCACGGCAGGTGGCGGCGACGCCGA
AGTACTGCAGCAGCGGATGTGCACAGTGCTGCCCCGAGCGCACGGCCACCCCTTCCAGGT
CGAGCAGGGTGGCCAGATCGTGCGCATGCGCGCCATCGATCAGGAACGAGACCACGGCGG
CCTTCTCCGGCGCTTCGCCGATGATGCGCAGGCCGTCGACGCGGCGCAGCTCCTCGGTGA
AGTGCGCCAGCAGTTCGGCTTCGCGGGCTTCCACGTTCTCCTGGCCGAGCTGCTGCAGGT
AGTCGGCGGCCACGCCCAGGCCGATGAAACCGGCGATGTTCGGGGTGCCGGCTTCGAACT
TGTGCGGGGCATCGTTGAACACGGTGCCGTCGAAGCTGACTTCCTTGATCATCTCGCCGC
CGCCGAGGAACGGCGGCATCGCGTCCAGGTGCTCGCGGCGCGCCCACAGCGCACCAGTGC
CGGTCGGACCGCACATCTTGTGGCCGGTGATGGCGTAGAAGTCGCAGCCGATCGCGGCGA
CGTCGACCTTGCGGTGCGGCACCGCCTGCGAGCCATCGACCACGGTGATGATGCCGCGCT
TGCGCGCTTCACGGCAGATCTCGCGCACCGGATTGACCGTGCCCAGCACGTTGGAGACAT
GGGTGACCGCCAGCAGCCTGACCTCCGGGGTCATCGCCGCGCGCAGCGCATCCAGGTCCA
GCGCGCCATCGGGCGTGATCTCGGCCACGCGGATGGTGGCGCCGGTACGTTGCGCGACCA
GCTGCCACGGCACGATGTTGGCATGGTGTTCCATGCGCGTGATCAGGATCACGTCGCCGG
CCTTCAATCGCGGCAGCGCCCACGAGTAGGCCACCAGGTTGATGGCGAAGGTGGTGCCGC
TGCACAGCACCAGGTCGCTGGCGCTCACGTTGAGGAAGCGTGCCAGCTTGTTGCGTGCGC
CTTCGTAGGCGTCGGTCGCTTCGCTGCCCAGTGCATGCACCGCGCGGCTGACGTTGGCGT
TGTAGCGGCGGTAGAACTCATCCACCGCGCCGATCACCTGTACCGGCTTCTGGCCGGTGT
TGGCGTTGTCGAAATAGACCAGCGGCTTGCCGTGCACTTCACGCATCAGCAGCGGGAAGT
CGAGGCGGACGCGATCCCAGTCCGGGGCGCCGGTGCGTTCTTCGATCGGGCGTGGCGTGG
ACAGGTTCATGCCACACCCGCCTCGGCCAGGGCCTTGTCCAAGCGGCGTGCCAGCTGCTC
GCGCAACGCGTCCGGCAGGATCTTCAGCGGTTCATGGCAGAACGCAGCGCTCAGCAGTGC
CTGCGCCTGGACCTGGGGCAGGCCACGCGAGCGCAGGTAGAACAGCGCATTGGCATCGAG
CTGGCCGACGGTCGCGCCGTGCGCGGCCTTCACTTCATCGGCGTCGATCACCAGCGTCGG
CTGGGTGTCGATCTCGGCATCGGCCGACAGCAGCAGGTTCTTGTTGGACAGGTTCGCGTC
GGTGCCGTCGGCGCCTTCGCGGATCTGGATGCCGCCATGGAACACCACGCGGCTGCGGTT
GGCGGCAACGCCGCGCCACAGCAGCTCGCAGGCGGTATCGCGCGCGATGTGGTCGATGCC
CAGGCGGGTCTCGACGTGGCGGCGGCCATTGCCGAGCAGCACGCCGTTGGCGGTCAGCCG
GGCGTTGTCGCCTTCCAGGCGCACGTTCAGTTCGTGGCGGCTGAGCGCGGCGCCCAGTTC
CAGGTCCACGCGGTGGTACTGCGCGTCGCGGGCCAGCACCGCGTCGGTACGCAGGAAGCT
GGTCTGGCGGGCGCTGCCGGCCTGCACGCGGGCGTGCTTGAGTACGCCATCGCGGGCGAC
GTGGGCATGCAGCACGGTGTTGTCCAGGTGGGCGGAGTCACCCACGCTGAAGCGGTGCTC
GACCACGCCCAGGCTGGCGCCGGCGCGCAGTTCGATCAGGTGGCGATGGTGCCAGGCCAG
GTCGGCTTCGCCGGCGACGCTGGCGAATACCAGCTGCAGCGGCGTTTCGACCTGCACGCC
TTCATCCACGCGCAGCACGACGCCTTCATCGGCCAGTGCGGCGTTGAGCCGGGCGAAGAT
CTCTTCGCTGCGCTCGTAGCGACGGCCAAGGAAACGCACGGCGTCTTCGCCAGCGGCCAG
CGCGGCCGACAGCGGCTGCAGCTGCACGCCGGACGGCAGGGCCTGCACATCGCTCAGCGT
GGCATCCAGGCGGCCGTTGACGAACACCAGGCGCGGCGCCGGGATGTCGTCCAGCAGCGC
GGCGTCCAGCGCCGGGCCCTGCAGCGGCGCTGCAGCGAACGCACGGCGTTCCAGCTGGCG
CAGCGAGGTGTACTTCCAGGCTTCATTGCGGGCGGCGGGCAGGCCGTCGCGCAGGGCCGC
ATCCAGCACTTCGCGGCGCGCATCGCTGCCACAGAAGGCCTGGGCCATGGAGTCAAGCAG
GGCGCTCATCAGACCGCCGCCTCGGGCACGACCCGGTCCTTCAGGAAATCGTAGCCGTGC
GCTTCCAGCTCCAGCGCCAGCTCGGGGCCGCCGCTCTTGACGATGCGACCATCGGCCAGC
ACGTGCACCACGTCCGGCTTGATGTAGTCCAGCAGGCGCTGGTAGTGGGTGATGACCAGG
AACGAACGGTCGGCGCCGCGCAGTGCGTTGACGCCGTCGGCCACGCTCTTCAGCGCGTCG
ATGTCCAGGCCCGAGTCGGTCTCGTCCAGGATCGCCAGCTTCGGTTCCAGCACGGCCAGC
TGGAAGATCTCGTTGCGCTTCTTCTCGCCGCCGGAGAAGCCTTCGTTGACGCCACGGTGC
AGCAGTTCGTCCTTCAGGTGCAGCACGGCCAGCTTCTGCCGCACCAGCTTGAGGAACTGC
ATGGAATCGAGTTCTTCTTCGCCGCGCGCCTTGCGCTGGGCGTTCAGTGCCGCGCGCAGG
AAGTAGGTGTTGTTCACGCCCGGGATTTCCACCGGGTACTGGAACGCCAGGAACAGGCCC
GCGGCGGCACGTGCTTCCGGGTCCTGCTCCAGCAGGTCGACGCCGTCGAACTGCACGCTG
CCTTCGGTCACTTCGTAGCCGTCGCGGCCGGCCAGGACGTTGCCCAGGGTGGACTTGCCG
GCGCCGTTCGGGCCCATGATGGCGTGCACCTGGCCGGGCTTCACATCCAGCGACAGGCCC
TTGAGGATTTCCTTGTCGCCGATGCGGGCGTGGAGGTTTTCGATCTTCAGCATGGTGGGG
GTTTCCGTGGGGCGGGCCAGGGCCCGCCGGTAAAGAGAATGCGTTTGCGAGGGGCAGGGG
CGGGCGGTCAGCCCACCGAACCTTCCAGCGAGACTTCCAGCAGCTTCTTGGCTTCCACCG
CGAACTCCATCGGCAGTTCGCGGAACACCTGCTTGCAGAAGCCGTCGACGATCATCGACA
CCGCGTCTTCCTGGCTGATGCCACGGGCGCGGCAGTAGAACAGCTGGTCATCGGAGATCT
TGGAGGTGGTGGCCTCGTGCTCGACGGTGGCGCCCGGGTTCTTCACCTCGATGTAGGGGA
AGGTGTGGGCGCCGCACTGCTTGCCGATCAGCAGCGAATCGCACTGGGTGTAGTTGCGCG
CGCCATCAGCATTGCGGTCCACGCGCACCAGGCCGCGGTAGGTGTTCTGACCGCGGCCGG
CGCTGATGCCCTTGCTGACGATCTTGCTCTTGGTGCGCTTGCCGACATGGATCATCTTGG
TGCCGGTGTCGGCCTGCTGGCGGTGATGGGTCAGCGCGACGGAGTGGAATTCACCGACCG
AATCGTCACCCAGCAGCACGCACGAGGGGTACTTCCAGGTGATCGCCGAGCCGGTCTCGA
CCTGGGTCCAGGTGACCTTGCTGCGCGCGCCACGGCATTCGGCACGCTTGGTCACGAAGT
TGTAGATGCCACCGACGCCGTTCTCGTCGCCCGGGTACCAGTTCTGCACCGTGGAGTACT
TGATCTCCGCATCTTCCAGCGCGACCAGCTCGACCACCGCGGCGTGCAGCTGGTTCTCAT
CGCGCATCGGCGCGGTGCAGCCTTCCAGGTAGGAAACATAGGCCTTGTCCTCGCACACGA
TCAGGGTGCGCTCGAACTGGCCGGTGTGGCCGGCGTTGATGCGGAAATAGGTGCTCAGTT
CCATCGGGCAGCGCACGCCCTTGGGAATGAACACGAAGCTGCCGTCGGAGAACACCGCCG
AGTTGAGCGCGGCGAAGTAGTTGTCACCGACCGGCACCACGGTGCCCAGGTACTGGCGCA
CCAGCGCCGGGTGTTCCTTGATGGCCTCGGACATCGAGCAGAAGATCACGCCCTTCTCGG
CCAGTTCCTTGCGGAAGGTGGTGCCCACGGATACCGAGTCGAACACCGCATCCACCGCCA
CGCCGGCCAGCTTGGCGCGCTCGTGCAGCGGCACGCCCAGCTTGTCGTAGGTGTCGAGCA
GTTCCTTCGGCACATCATCCAGCGAGGCGTACTTCGGGCCCTTCGGCGCGGAGTAGTAGC
TGAGCGCCTGCAGGTCGATCGGCGCGATCTCCAGCTTGGCCCAGTCCGGCATCGGCAGGG
TCAGGAAGTGGCGGTAGGCATCCAGGCGCCACTGCGTCATCCACTCCGGCTCGTCCTTCT
TGGCCGACAGGGCACGGATGGTGTCCTCGTCCAGGCCCGGCGGCAGGGAGTCCGACTCGA
TCTCGGTGATGAAGCCGGCCGAATACTTGCGGCCGAGCTGCTCGTGGATCTCGCGGTTGG
GGGTGTCGCCGTGGGCGACGTTTTCGATGGTTTCGGTGGCCATGGGGGGCTGCCTACGGA
TCAGGAGACGACGTCGACAGCGATGGTGCGGCGCTGTTCGTCATCGGCAAGGGGGAGAGG
GGGCAGGATCTGCGCGAGGGTGACATCGCGCAGGGCCTCGGAGACCACGTCGTTGATCAG
CCGCCAGCTGCTGCGCGCGCCGCACTTGGGCGCCATGCCGCACTGGTGGTGGTCGTGGCT
GCATTCGGTCAGGGCCAGTGGCCCTTCCATCGCTTCGACCACTTCGAACAGCGAGATCTC
GATGGCCGGGCGGGTCAGGCGGTAGCCGCCACGGACGCCACGCAGGCCTTCGACCAGGCC
GGCCTGGGCCAGTGGCTTGAGCACCTTGCTGACGGTGGGCGGCTCCAGACCGGTGAATTC
GGCCAGCTCGGTGGCACTGAGCACTTCGCCCGGACGGGCGGCGAGCACGGTCAGCACGAC
GGTGGCGTAATCGGTGAGTTTGGTGACGCGCAACATGGGGATGCGAGTGGCTCTTAAAGC
GGACTGAAATTGTACGCTTTTATTCGCCACCATCCAAGCCGGGCATTCAGCCGGCGCTTG
GGCCAGGCCGGGAGGACACACCGCGGCCGTTGCCGGGGCGCAATGCTGCGCCAACGGGGT
GATTTTCGCAATCACCCGGAATGGGCGAGAATCCCCATTCCATTCGCTGCAAACAGCCCG
CGCCGATGCCGAAGAAGATCCAAGCCCGCAAGTCCGCCATCCATGGCAACGGCGTGTTCG
CCGTGGCCCCGATCAAGCAGGGCGAGCGCGTGATCCAGTACAAGGGCCTGCTGCGCAGCC
ACGGTGATGTCGATGCCGATGACAGCGGCGACGTCGAAAGTGGCCATACCTTCCTGTTCA
CCCTCAACGATGACTGGGTGATCGACGCCAACTACAAGGGCAACGACGCGCGCTGGATAA
ACCACAGCTGCGACCCGAACTGCGAGGCGGTGATCGAGGAGGACGAGGACGGCGACAGCC
GGGGCGACAAGGTGTTCATCGAGGCACTGCGTGATATCAAGGCCGGCGAGGAGCTGACCT
ACAACTACGGCATCACCCTGGCCGAGCGCCACACCGCCAAGCTGAAGAAGATCTGGGAGT
GCCGTTGCGGCTCGCCCAAGTGCACCGGCACGATGCTGCAGCCCAAGCGCTGATCGGTAC
CGGGTAGTGCCGGCCGCGGGCCGGCAAGGCGCAATCCAGGTGCCGGCCCGCGGCCGGCAC
CACCCGGCGGCTCTCCACCTGCCGTGCACGACAGGGTCACCGCCGCGCAAGGGCCGTTCT
TCCATTCTGTGGGCTCCCCCAACCGGAGTGCCTCCATGGCAGAGCGATTGAAGGGCAAGC
AGATTGCCATCCTTGCCACCCACGGCTTCGAACAGTCTGAACTGATCGAACCCAAGCGTT
TGCTGGAAGCGGAAGGGGCGCGCGTCAGCGTGGTCTCGCCCGCAAAGGAAGCGACGATCA
AGGGCTGGAAGGAGAAGAACTGGGGCGACGCCGTCGCGGTGGATATCCCGTTGGATGAGG
CCGATCCTGCACGCTTCGATGCGGTGGTTCTGCCCGGCGGGGTCATCAATCCGGACACAC
TGCGCACCGATGATGCCGTACTGGCCTTCATCCGTTCAGTGGATGAAGCCGGCAAGCCCG
TGGCGGCGATCTGCCATGGCCCGTGGCTGCTGATCAACAGCGGCCTGGCCGATGGCCGCG
AGCTGACCTCCTGGCCTTCCCTGCAGCAGGATCTGGCGAACGCGGGTGCGACATGGCGCG
ATGCCGAGGTGGTGGTCGACGGCAACGTCATCACCAGCCGCAAGCCGGATGACATTCCGG
CTTTCAGCGAGGCGGTGGTAAAAGCGCTTGCCGCCTGATGCGCTACCGGTAGTGCCGGCC
GCTGGCCGGCAGATGCAGTGACGTGCTGCCGGCCAGCGGTCGGCACCACCTCATTTGCCC
AGCAGGCCTGCCGGTACCAGGTTGCCCAGGTTCTGGTTGAAAGTGACCACCAGCTTGCCG
TTCTTCACCTGTGCCGACTGCACCTGCAGGGCGCCGAGCACCCCGGCCACGGCCGGGTCC
AGCTTGTAGATCGGTTCGCGCTGGGCGTAGTCGCTCAGCCACGCATTGAGCAGGCCACGG
GTGCGCGAGTCGAGGCGGCCGCCCTGGTTGGCCGGGGTGAAGTCATCCACGCTCGGCTGC
TGCAGGTGAAAGCCCTGGGTCTGCGCGTCGTAGCGCAGGCCGCTGCTGAGCTTCACCGTG
CCCAGTCGGGCCGGGTTGCCGCCGGCGGTGGCCAGCGCGACGTCCATGCCCAGGTTCAAC
CGTTCGCCGGCCGGAAGGCTCAGCTGCGGATGGCTCATGGTCAGGGCGATCAGGCCGCCG
AGGGCGTCCTGGGTGCGCGGGAAGCTGCCATCGAGGTACTGCTGCACGTCGCTGGCGCCC
ACCGACAGTTCGCGGCCGGAAATGGAGGGAGCCGCCTGTGCACCGATCGCAGCGGCGATC
AGCACGGTGGAGGCCGCGAGGCGGGTCATCAGGGAACGCAGGCGCATGTCGGTGACCGGT
GGGAAGCAGATGGATGGATCAAAGAGTAGCCGCGCAGGCTGAATCGCGCGTGCATGCCGC
TGCAACGGTTCAGTCCAGCGTTGGACGCAGCTGTGCCGACTGGATCTGCCAGGCGCTGCC
GTCGCTGCTGGGCTGCACGCGGTACCAGCCGCCGAAGCGGAACGTGCCATTGGCGGTGAC
CGCACGGATCTGCACAGGGACTTCAAGCAGCCGCGGTGGCTGCCGGTCATCTCGGGCGAT
CGGGGTATCGCTGTGCAGGCGCAGCGTGCGCAGGTCCTGCAGCTGCCGCAGCGCGGCGTC
GTCTGCATGCCGCGGGTCGCCGGGTGGGATCGTCCAGGCAGCATCGCTGGCGGCGCGGTC
GCGGTTGAGCAGTGCGGCGACGTAGCGGTTGAGCATCGTCGACGGCGGCTCTGCGCCGTC
GTCGACGGCGGACAGCAGCGTCATATCGCTCGCCTGCAATGCTGCGGGACCGGGACCGGG
ACCGGGGCCGGTACCGGTGTCCGCTGCTGCGGCGACGGGAGCGGACGCTGCCGTGATGTG
ATCATTCGTCTGTGCCGCCGGGCGTGAACAACCCAGCAGCACCAGTGGTGCGATCAGGAA
CAGGATCCTGCGCATGCCCGCCTCCTCCCCGAGGCAACCTGGAGGGCGGCAGTGTATCGG
TTGCGCCGCTATCAGCGGGAGGAGGGCAGCTGCTCCAGCGCGTCCAGCGCCGGCAGGACC
TGGCCGGCGATGGCGGCCAGTGCGTGGCCGTCGGTCTCGGCGTGGCGCTGTACGATGTCG
CGCAGCAGCTGGGTGGCGATCACCAGGGTCGCGCGCTCGTCGCCACTGATGCCGGCGGTA
CGCGGGGCCGCTTCCAGCAGGCGCATCAGGTCGCGGCCGGCGCGGTGTTCCAGTTCGATG
GTGCAGCGCCCGGTGCACTGCAGCCCGTCCTTTTCGATCGGGGTTACCGAGATCCGGTAG
CGGGTGGAGGGGCTGGCCATGAGGGTGTGCTCGCCGTAGCTGTGGAGGATGTGCCCACCA
TAGGCAAGGCCACGGCTGGCGGCGACGGCCGGCGCTGCACGCAGTGTTCCACCCGGTACG
TTCCGCGCCCTTTGCGGAGCACCGGCAGCCAATGCTGGCGGGCCTGTACGGGGATTGCCG
GGGCCGCGGCAACGCTGTGTTGCGGGGTGTGGTGCGGACAAAAAAAAAACGGGACGGCCA
GAGCCGTCCCGTCGGAATCCGCGTTGGGGCGCGCCCTTACAGCGCGGCGTCCTTCAGCTT
CTTCAGCGGACGCACCTTCAGCTTGGTGGTGGCCGGCTTGGCAGCGAACCACTGCTCTTC
CTTGGTGAACGGGTTGATGCCCTTGCGCTTCGGCTTGGCCGGCACATTGACGGTGGTGAT
CTTCAGCAGGCCCGGCAGGGTGAACGAGCCAGCGCCCTTCTTGTGCACCGAGGAGGCGAC
GGCGCTTTCCAGCGAGGCCAGCACAGCGCGGACGTCCTTGGCGATGACGCCGGAGGCTTC
AGCGATGTGTGCAACCAGGCCGGACTTGGTCAGCACTTCCTTGATCGGCTTCGGAGCGGC
CGGCTTGGCGGCTGCCTTCGTCGCGACTTTCTTCACTGCCTTCTTCGGGGCAGCCTTCTT
AGCGGTCTTTGCCATGGTTTCCTGTTCCGTGAACGGTTGGTTGTGTGGTCGGCGCCGAAC
CCCGTCGGCAAGCGCAATGTAGGGCAACTCTCGGGCGCCGCCAATAGCCCGAAGCGCGGA
AAGTGCATGTTTTTTCATATCCAGGCCGATTCAGTACATGGCCGGCGGTGGGGGACGGGG
GCGCTGCAGCGTGCGCGATGGCTGCTGCCTGCCCGTTGCTGGAATGTGCGAAACCACTGA
AAACAAGGGAAAAGTCCACGTCGGTCTGGCGAAGAAGTGACCAGCTGTCCGATGTCCGGC
GGACGTGCGGCATGCGGCGGAGCGACGCAGGGCTAACGCGTCCCGTGCGAGAGTGGCCGT
TCATCACCGCCACGCAGGAGCAGCACATGGGAATCTCGCGACACGCCACCGCGCACTGGG
AAGGCGATCTGAAGTCGGGCAAGGGACAGCTGAGCACGCCGCAGAGCGGGCTGCTGGACA
AGACCCGCTACGGTTTCAACAGCCGCTTCGGCGACGAGAAGGGCACCAATCCGGAGGAGC
TGATCGCCGCCGCGCACGCCGGCTGTTTCACCATGGCGCTGTCGGCCAAGCTTGGTGAGG
CCGGCTTCACCCCGACCTCGCTGGACACCGAGGCCAAGGTCGATCTGTCCCTGGAGGGCG
GCCCGCAGCTGTCGCAGATCCGGCTGAAGGTGAAGGCCGTGGTGCCGGGCATCGACGCCG
CACAGTTCCGTGCCATTGCCGATGACGCCAAGCAGAACTGCCCGGTGTCCAAGGCGCTGA
GCGCGGTGCCGATCAGCCTGGAAGCCGAACTGGGCTGAGCCACGGTAGTGCCGGCCGCGG
GCCGGCAACCGCATGATGCCGGGGTCCATGTAGCAGCCGGCCAGCGTTATGGCGGCCTTC
CTGGTCCCCACCCTCCGGGCCGTCGCGTCCGACGTTGGCAGCGGCTCCTGCCGCTGCCTT
CGGCTCTACCACCCGCCAGCGCGATCACCAATCAAGGGTGCCGGTAATCACCGTCTGCAC
CTGCCCGCCCGACCAGACCTCGCCGTCTTCATCGACGCGCAGGGTCAGGCGCGCGTCATG
GCCGACTTCGCGGCCCTGGCTGACTTCGAACGGTGCACGGCCTCGGGGCAGCGCATCGCG
CAGGTCCAGCCACGCGGCCAGCACGGCATTAGCCGCGCCGGAGGCGGCGTCCTCGAAGCG
GCGGCCATTGCCGACGAAGGCACGTACTGCAAGATCGAAGCCTTCGCCGCCATCGCTGAA
GGCGTAGGCAAACACGCCCATGCTGTCGGTGGATTCGGCCAGAGCCGCGACCGCGTCCCA
GTCCGGGCGCAGTGCGCGCAGTGCCGCTTCATCGGCCACCTGCACCACCCACCAGCTGCG
CCCGCCCTGCATGCGCGCCGGCGGCAGCGAGCCCAGCGGCCAATCCTTCAGCGCCGCCTG
CAGGCGCGGGTCGGTGGCCTCGGCGATCTCCGCCAGCTGCGCGCGCGGGGTGCGGATGGC
AATGCGCTGCTGCGCGCCCTCGCCGCTCACGCGCAGCGGCAGCGCACCGGCGATGCCGTC
CTGCACGAGCACGCCGTCGACTGGCGCGGCCAGGCCCGCCTGCAGCACCGCATGCGCGGT
GCCGACGCTGGGATGGCCGGCGAACGGGACCTCCTTCTGCGGGCTGAACATGCGCAGCCG
GTAGCTGGCGCCTGCGACCTGCGGCGGGAACACGAAGGTGGTCTCGGGCAGGCGCGTCCA
GCGCGCAATGGCCTGCATGCTGGCATCGTCCAGGCCTTCGGCATCAAGCACCACGGCCAG
CGGATTGCCGGCACCGGCGCGCGGGGAGAACACATCCAGCTGCAGGAAACGGCGGGTGGA
CATCAGGCAGGACTCCAGTAAACAGGCGGCATAGCGTAGCGCGGGGCACAAAAAAGGGGA
CGGAGGGAATTAAGTCGCTTGTGCCCCAAGTGCCATAAGCGACTTAATTCCCTCCGTCCC
CTTTTTTCGTGCGCTACCAGCGAAGGTGGCCGTCGATGACCGGCTGCACCTGGCCGCCGA
TCCAGACCGTGCCCTGCGCATCCACCTCGACGTGTACGCGGCCATCGCGGCCGACTTCGC
GGCCCTGGCTGGCCACGTAATGGCCCTCGCGGCCGGGCAGGGCGTTGCGCTGCCGCAGCC
AGGCAGCGATCAGGGCATTGGCGCTGCCGGTGACCGGATCTTCCGGCACGCTGGCCGCAT
CGGCGGGGCAGAATGCGCGCACCACACGGGTGTGGTCGGTACCGGCTTCGTCGGCGAATA
CGGCCACGCCGGTGGCCTCGGTGGCAAGGCTCCAGTCGCGCAGGGCGGCCATGTCCGGCG
CCAGGCCGCGCACAGCGGCGGCATCGCGCAGCGGCAGCAGCCACCAGCGCGCGCCGTTGT
CCCAGAGTTCGGGCACGTGCCCGTTGGCGGCGAGGGCCAGCAGTGTTTCGGGTGCCGCAT
CTGCGCCAGTCGCCAGTTGCCGCGCCGGTGGGCTGGCCAGCTGGATCTGGAGTGCTTCGG
CCGGGCCGCTCACCCGCACGGGCAGCACCCCCGCCGCGCACTGCTGCAGCAGGGCGCCGT
CGCGAGGCTGGGCCAGGCCGCAGCTCACCGCCGCCCAGGCCGCGCCGACGCTCGGGTGGC
CGGCGAAGGCCAGCTCACGGGTCGGGGTGAAGATGCGGATGTGGTAGTCGGCGCCGGGCG
CGCTGGGGCGCAGGAAGAACACCGTCTCGGACAGGTTCAGCCAGGCGGCCAGGGCCTGCA
TCTGCTCGCCGGAGAGCGCATCGGCGTCCAGGAGGGCACCCAGTGGATTCCCGGTTCCGG
GGCGGGAGGCGAAGACATCGAGCTGCAGGTAACGGAGGAGGGCCATCTACGGGGATATTG
CGCTTAGAATCAAAGGTTCCGCCCCCAAGGGCGGCTTCCCCACATTCTACATAGCCAATC
CATGTCAGCTTCCCCCCTTGTCGATCGTTGGATCGTACTGAAGTTCGGCGGCACTTCGGT
GTCGCGTCGTCACCGCTGGGACACGATCGGGAAGCTGGCGAAAAAACGCGCGGAAGAGAC
CGGCTCGCGCGTGCTGGTGGTGGTGTCGGCGCTGTCCGGGGTCACCAACGAACTGACCGC
GATCGCCGATGGCGCGCCGGACAGCCGTGATCGCGTGGCCGCGCTGGTCGAACGCCATGA
AGGCTTCCTGGCCGAACTGGGCCTGGGCCGCGAAGTACTGGCCGAGCGCCTGGCGGCACT
GCAGGGCCTGCTCGACGACCCGCGTGCGGCCACCCGTCCGCTGCAGTGGCAGGCCGAAGT
GCTGGGCCAGGGCGAACTGTTGTCGTCCACGCTGGGCGCGGCCTACCTGCACGCCTCGGG
ACTGGACATGGGCTGGATGGATGCCCGCCAGTGGCTGGACGCGATGCCGCCGCAGCCGAA
CCAGAGCGACTGGTCACAGCGCCTGTCGGTGAACTGCCAGTGGCGTGCCGACGCGGAGTG
GATGCAGCGCTTCCGCGCGCAGCCGACCCGCCTGCTGATCACCCAGGGTTTCATCTCGCG
GCATGCCGATGGCGGTACCGCCATCCTCGGCCGTGGTGGCTCGGATACCTCGGCGGCGTA
CTTCGGCGCGCTGCTCGGCGCCAGCCGCGTGGAAATCTGGACCGATGTGCCGGGCATGTT
CAGTGCCAACCCGAAGGATGTGCCGGACGCGCGCCTGCTGACCCGCCTGGACTACTACGA
GGCGCAGGAAATCGCCACCACTGGTGCCAAGGTGCTGCATCCGCGCTCGATCAAGCCGTG
CCGCGATGCAGGCGTGCCGATGGCCATCCTCGATACCGAGCGTCCGGAACTGCCGGGCAC
CAGCATTGACGGCAGTGCTGCACCGGTACCAGGCGTCAAGGCGATCAGCCGCCGCAACGG
CATCGTGCTGGTGTCGATGGAAGGCATCGGCATGTGGCAGCAGGTCGGCTTCCTGGCCGA
TGTGTTCAACCTGTTCAAGAAGCATGGCCTGTCGGTGGACCTGATCGGTTCGGCCGAGAC
CAACGTCACCGTGTCGCTGGACCCGTCCGAGAACCTGGTCAACACCGATGTGCTGGCCGC
GCTGTCGGCCGACCTGTCGCAGATCTGCAAGGTGAAGGTGATCGTGCCGTGCGCGGCGAT
CACCCTGGTCGGCCGTGGCATGCGTTCTCTGCTGCACAAGCTGTCGGACGTGTGGGCCAC
CTTCGGCCGCGAGCGCGTGCACATGATTTCGCAGTCGTCCAACGACCTGAACCTGACCTT
CGTCATCGACGAGGCCGATGCCGATGGCCTGCTGCCGATCCTGCATGCCGAGCTGATCGA
CAGCGGTGCGATGCCGGTGGAAGAAACCGAAGTGTTCGGCCCGCGCTGGCGCGAGATTGC
CGGCACCGTGCGCCCGCGCGGCACGCCGTGGTGGCGCGGCCAGCGTGCGCACCTGCTGCA
GCTGGCCGATGCCGGTACGCCGCGCTATGTCTACCACCTGCCGACGGTGCGCGCCCGCGC
CCGCGCGCTGGCCGCGATCAAGCCGATCGACCAGCGTTACTACGCGATCAAGGCCAACAG
CCACCCGGCCATCCTGCAGCTGCTGGAAGCCGAGGGCTTCGGGCTGGAGTGCGTCTCGTA
CGGCGAGCTGAAGCATGTGTTCCAGCACCTGCCGGAGCTGTCGCCGCGGCGCGTGCTGTT
CACTCCCAGCTTCTGCCCGCGCAGCGAGTACGAGGCGGCGTTCGCCCTTGGCGTGACCGT
CACCGTCGACAACGTCGAAGCGCTGCAACGCTGGCCGGACCTGTTCCGCAACCGCGAGCT
GTGGCTGCGCGTCGACCTGGGGCGTGGCGAAGGCCACCATGCCAAGGTCCGCACCGGCGG
CAAGGAGTCCAAGTTCGGCCTGCCGATCGCCCGCGTGGACGAGTTCGTGCGCGCGGCCTC
CGAGCTGGGCAGCCGCGTGGTCGGCCTGCATGCGCACCTGGGCAGTGGCGTGGAAACCGC
GCAGCACTGGCGCCTGATGTGCGATGAGCTGGCCGGCTTCGCCCGCCGCATCGGCAGCGT
GCACACCATCGACATCGGTGGCGGCCTGCCGATTCCGTACAGCGACGAAGACGAGCCGTT
CGACCTGGACGCCTGGGCCGAGGGCCTGGCCGAGGTCAAGGCGCTGCACCCGGCATTCCG
CCTGGCGATCGAGCCGGGCCGCTACCTGGTGGCCGAATCGGGCGTGCTGCTGACCCATGC
CACCCAGGTGGTGGAAAAGGACGGCGTGCGCCGCGTGGGCCTGGATGCCGGCATGAACAC
GCTGATGCGCCCGGCCCTGTACGACGCCTGGCACGACATCGAGAACCTCAGCCGCCAGGG
TGGTTATGCCGAAGCGGCGTTCGATGTGGTCGGCCCGATCTGCGAATCCAGCGATGTGTT
CGGCAAGCGCCGCAAGCTGCCGGTGTCAACTGCGCCGGACGACGTGATGCTGATCGCCGA
CGCCGGCGCGTACGGCTATGTGATGGCCAACACCTACAACCAGCGGATGCTGCCGCGCGA
AGACGTGATCGAATGACCACCGCGCGCGCCCTGCACCCGCCCACCGACACGCCCCGCGCC
ATCGCGCGGGCCCGTGCCTGACCGGATACACCATGACTGCTTTCGACAAACACCAGGTTT
CCCGCTTCCGCTTCGTCCGCTGCGAATTCGCCGCGGATACCGGCGTGGCCAGGCTGGTCT
ACGCCTTTGATGACGGCCCGGAGATGGTGGAAACCATCACCGTGCCCGGCGCCCCGTTCG
TGCTGGACGAAGCGCGTAGCGCCGCCGTGCAGCGCGCGCTGCAGCTGCTGCACCTGATCG
CCGGTGTCAGCTACTACAAGGCCGGCGTACCGGATACGGTCAGCATCGACAGCTACAGCA
TCGATGCCGATACCGCCGCGCTGGTGGAGACCATTTACCTCAACGGCCTGGGCGAATTCG
CCTACCGCAACGGCCTGAACCTGCGCGGCCGCTTCCGGTTGCCGGTGCAGGGCGAGGCCG
TGCAGGCGCCGGCGCTGGGCCTGCAGCCGCATGCGCTGGTGGCCATCGGCGGCGGCAAGG
ATTCGCTGGTCAGCATCGAAGCGCTGCGCCGTGCCGGCGTGGACGAGACCGTGACCTGGA
TCGGTGGCTCGCAGCTGATCCGTGCGTGCGCCGAGCGCACTGGCCTGCCGACCTTGAACC
TGGGCCGCACGCTGGCACCGGAACTGTTCGAGTTGAACCGCCAGGGCGCCTGGAACGGCC
ATATCCCGGTGACGGTGGTGAACTCGGCGATCATGGTGCTGGCCGCGTTGCTGCACGGCG
TGGACCAGGTCGTGTTCTCCAACGAGCGCTCGGCCAGCTACGGCAGCCAGATTCCAGGCA
CCGGCGAAGTGAACCACCAGTGGTCCAAGGGGTGGGCCTGCGAGCAGGCCTTCGGTAGCC
ATGTGCAGAAGTACGTGGCGGCGGACCTGCAGTACTACTCGCTGCTGCGCCCGATGTCCG
AGCTGGCGGTGGCCCGCCAGTTCGCCAAGAGTGACTTCTACGACGCGCATTTCTCCAGTT
GCAACCGCAACTTCCACATCCTCGGCGAGCGCCCGGTGAACCGCTGGTGCGGCGTCTGCC
CGAAATGCCATTTCGTGTTCCTGGCGCTGGCCCCGTTCATGCCCAAGACGCGCCTGGTGC
GCATCTTCGGCCGCAACCTGCTGGACGATGCCGAGCAGGCCGGTGGCTTCGATGCGCTGC
TGGAATTCCAGGACCACAAGCCGTTCGAGTGCGTGGGCGAAGGCCGCGAATCGCGTGCGG
CGATGGCGACCCTGGCACAGCGCCCGGAGTGGAAGGAAGACGTGCTGGTGAAGCGCTTCT
GCAACGAGATCCAGCCGCAGCTGGATGCCGCCGAACTGGAACTGGCACCGCTGCTGCAGC
TGCAGGGCGAGCACCGTGTTCCAGCTGCGCTGTGGGAACGGGTGCGTGAAGATTTCGAAG
CTTGAAGGAAAGCGCGTCGCGCTGTGGGGCTGGGGCCGTGAGGGCCGCGCCGCGTTTGCG
GTGCTGCGCGCGCGCCTGCCCACGCTGGCATTGAGCCTGTTCTGCCCGGTGTCCGAGGTC
GAGGCGGCGCGTGCGGAAACGGAGGGCGCGCTGGACGTGCGTGGCGAGCCTTCCGCTGAA
GCGCTGGCCGCGTTCGACGTGGTGATCAAATCGCCCGGCATCAGCCCGTACCAGCCGATC
GCGCTGGCGGCTGCAGGGCAGGGCACCAGCTTCATCGGTGGCACCGCGCTGTGGTTCGCC
GAACACGCGGCCGACGATGGCATCGTGCACGACACCGTGTGCGTGACCGGTACCAAGGGC
AAGAGCACCACCACCGCGCTGGTTGCGCACCTGCTGCGTGCCGCCGGCCATCGCACCGGC
CTGGTCGGCAACATCGGCCTGCCGCTGCTGGAAGTGCTGGATCCCCAGCCCGCGCCCGAG
TACTGGGCGGTGGAACTGTCCAGCTACCAGACCGGTGAGGTGGCACGCAGTGGCGCCCGC
CCGCAGGTGGCGGTGGTGCTTAACCTGTTCCCGGAACACCTGGACTGGCACGGCAGCGAA
CAGCGTTACATCGAAGACAAGCTGCGGCTGGTGACTGAAGCCGCACCGCGCATCGCTGTG
CTCAACGCCGCCGATCCGCACCTGGCCGCGCTGTCGCTGCCCGACAGCGAAGTGGTCTGG
TTCAACCAGCCGCAGGGCTGGCACATGCGCGGCGACATCGTGCATCGCGGTGAGCAGGCC
GTGTTTGATACCTGCAACACGCCGCTGCCAGGCCGCCACAACCGCGGCAACCTGTGCGCG
GTGCTGGCCGCGCTGGAAGCGCTGGGGCTGGATGCCGTAGCGCTGGCACCGGCGGTGCAG
GACTTCCGTCCGCTGCCGAACCGCCTGCAGCGCATCGGCGTGGCCGATGGCCTGACCTAC
GTCAACGATTCGATCAGCACCACGCCGCATGCCAGCCTGGCCGCGCTGGAGTGCTTCGCC
GGGCAGCGCATCGCGCTGCTGGTGGGGGGGCATGACCGTGGCCTGGACTGGACCGATTTC
ATGCAGCACATGGCGCACGATGTGCCGCCGGTGGAGATCGTGACCATGGGCAGCAACGGC
CCGCGCATCCACGCGATGCTGCAGCCGTTGGCCGACGCCGGTCGCTTCGGCCTGCATGCG
GCGGGCGATCTCGCCGAGGCGATGGCCTTGGCGCGCGCCGCGCTGGGCGAACAGGGCGGG
GTGGTGCTGCTGTCGCCGGGTGCACCGAGCTTTGGTGCGTACCGCGACTACGTGGCGCGT
GGCCGTCATTTCGCCGCGCTGGCCGGGTTCGATCCGGACAGCATCAGCGCGATTCCGGGG
TTGGGCATCGGGTAAGGGGTCGGATCCTTTTCCGCAGGAAAGGGCTCTGACCCCATCGTG
CATTTATCATGCAGGCATCCCCGGACGGACCCGGATGCCCGCATGTGCACCTTCATCACC
GTGTTCCTGCCCACGTCATTGCCGCACGACGCGGCCGCCGCGGCCTTCACCCGTAGCGGC
CGGCGCCTGTTCGCGCAGGCATCACCGAGCCTGCAGGCGGCGGTGGGCCCGGATTGGCAG
CCGTGGCTGAGTGCCGCGTACTGCGATTGCGGCACCGCGCTGGCCTCGACGAGTGTGCAG
CCGGAATGGAAGGGCGATGCCGAACGTTGGCGGAAGAAGGGCTGGAGTGAGGCCAGGATC
GCTCGCGCGCTGTCCGAGCAGTTGGCGCGGCATGAACAGGATCAGCAGGTGTGCCGCGAT
AGAGCTCTTGCCGACGCCGGCCAATGGCTGCAGCGCATTGATGCCCTGCTGGGTGTGGGT
GCGGCGCGTATCGGACTTCTGGTGCGTGTTTACGACGGCTCGGTGGGGGCCCGGCAGCCG
AAGCCGCCGGAACATCATTGGTCGCGGGATCAGCTCGCCGCGGCGGATCTGTTGGCGTTC
GCGCCCGGCACGTTGCACTGGATCGAACGCGGGTGAGAGCGCCATCCACGCATGGCGTGG
ATCTACTGTAGAGTCGAGCCCATGCTCGGCTGGGTTTCAATCCTCGTCCTGGTCGATGAA
CGCGTAATCGCGACCAATCATTTGTTGCAGGTAGGCGTCGAAGCTGGGCGCGATCACCGC
GTAGCTGTCCGGATCGTGCAGGTAGCGCACCACCTGGCCGACCGTGCCGCCCGACCCCGG
GTCGAAATCCAGGTACAGCATCGACGTGCCGCCGTTGTTCATGCAGTGCGAGAAGCACAG
GCGGCGGTTCATCGGCAGATCGGCGTCGATGCCCTCACCCAGGATCTCCGGTTCGTCATC
CAGCCACTCTTCGTAGATCGAACGGATGCTGTCGTCCCACTGCTGCTGGTCTTCGAAGAT
CTGTGCGACCGAGCGCAGGTAGTACGGATAGTCGCCGACATCGGAGCCGAGCATCAGCAC
GCACACCTCGCCGCCTGGATACTCGCGGAAATGGGTGCCATCCACGCGCGACAACAGTTC
CATCAGGCTGTCAGGGACCTGTGGCCACTGCGCCCGCAGGCGCTGTAGGTCTTCGACAGT
GGCACCCTGTACCCGCGCCCATTGCGGAGCATCCTCGGCGGGCAAGCGCGGAATCAGGCC
AGACAGAAAGCGATCAACAAGGGTCATCGGAAGATGCCAAGAGCAGGGCAGGCACAGCCG
GCTTCGCGCATCGAGGCCGGCCGTGCGGCGCGGCGTGTCAGCGTACCACCTGGAAATCGA
TGATGTCGTAGACCGATGAGCCGTACTTGCCATGCGATTCCAGGGAGATCGCGATGCCGA
GGTCCTCGATGAAGGCACGAACACTGCGATCGCCGTCGACCTTGCACTCCAGCCGGATCG
CATCGCCAGAAAGCGAGGCTGATACATCGCGTGCCGGGAAGCGTTCTCCGATCACGCAGG
ACAGCGTGGTGGCGAGTGGCTTGGAAGTGCTGCGTTCCGGATAGAAGACCATCGTCGTCT
CTGCGCGGAACCGGCTGCCGGGTGTCCACGCTGCGGGAAGATCCTGCTTCAGCGACCGGG
TCTGCAGGGTCATCGCAGCGTCGCGCATGGATGCCAGCTGGAAGAGATTTGCCTTTGACA
GCCGATGCATGGTGAACGAGGTGTAGTCCTCGGTGATCTTCAACAGGCCGTTGTCGGCCA
CCATCGTAATGGTGGTCGGAGTAGTGGAGGGGGCCCTTCCCTTGATCCGGTAGCGGTAGG
TCAGCGATGTGAACCGGGGGGCCAGCAACGGGTTGTCCACGCCATCAACAACAGCCTTGA
TAACCGGCACATCTTCCAGTCGCCGGCCGGCCGCCTGCGGCTGCGGGCGATCGGCAGCGG
GTACGTCGGGGCGGAGCTGGGCCATGACATCGGCATCTACCGCCCCTTGCAGCGAACATC
CCACCATGGTCCTGCCGCCGCTGGATTCCACCATCAGCACCCGTTCCAGAAGCATGCGTC
CGGAGGCAATGCCGCCACGATTGGAAGTGGGCAGCCACTGATCGCCTGCGCGGACCTCGC
TACGGGCATGCATTCCGCGATCGCCCTGCAGGCGCTCGGCATGTTCGATCAAGGGCGACA
GCTGCTTGACAACCGTGTCCAGTGGCGCATCGAAGGTGAACCCCCAGCTCATATAACGAC
CCAGGACGCCCAGGTCCGACGTGTTGTCGAAGTAGGTGGCGACCGGCAGGCCGCCGATGC
GGGGTCCGCCACGGAGCTGGACCTCGTTGGTGGTCTCGGAACGATCCTTGGTCTCGATCC
AGTTGATCGTGCCTGTCCCACCCAACGATGCGTGCGCGGCCCATGCATCTGCGTGCGTGT
GCAGGCTGGAGAAGAAGCTGGCGTCGCAGCGGCTGAACGCGGTGAAAGTCTCGTCCAGCG
GACTGGCGCTCAGCTGGGCAGCAGGCAGCAGAAGGGCAAGCGAGGCAAGCGAAGTGGAAC
CCAGGTTTTTCACGAAACGGGACATCCTTGTTGGGGAAGGGGGGGGGGCACACAGCTGGA
CACTAGCTATCGGCCTGTTCGTCTGGATCTGAAGTGGGGGCTGCATTGCGTGCTTCGGCT
TCACGCCGGCCCCGTACACTCCGGGTTCCCTCTCGGTGGAGCAGGCGCATGAATCGTTGG
CGATGCGGTGTGGCGGTGATCCTGGGGCTGGCGGCGATGCCGGCGTGGGCGGCGATGAAG
ACCCAGCCGGTGGGATGGAAACACCAGGGCACGACCTTCAGTGGCGTGCTGGTCTATGAC
GACGGCGACAACGACAAGCGCCCGGGTCTGGTGATGGTGCCGAACTGGAAGGGCGTGAAC
GAATCGGCGGTCGAAAAGGCCAAGCAGCTGGCCGGCGATGATTACGTGGTGCTGGTGGCC
GATGTCTACGGAAAGGGCGTGCGGCCGAAGACCGATGCCGAGGCCGGGCCGGTGGCAACC
AAGCTGCGCAATGACAGGCCGCTGCTGCGCGCACGTGCGCTGGAGGCGGTGAACGTGCTC
AGGGCGCAGGCGGGCAAGGTGCCGCTCGATGCCGGCCGGATCGGCGCGGTGGGCTTCTGT
TTCGGCGGCACCACGGTGCTGGAACTGGCCCGTGCCGGTGCGCCGCTGGCCGGTGTGGTC
AGCCTGCACGGTGGGTTGGGTTCACCGCTGCCGGCGCAGGCTGGTGGCGGCCATCCGTCG
GTGCTGGTGCTCAACGGCGCAGACGACAGGAGCGTGACTGCCGAGGACATCGCTGGCTTC
CAGAAGGAAATGGACGCGGCCAAGGTCGATTGGGAGTTCACCAACTACAGCGGTGCGGTG
CACTGCTTCGCCGAGCGCGATGCCAACAGTCCGCCGGGGTGCCAGTACAACGAGCGGGCG
GCGAAGCGCGCGTGGAAGGCGCTGGATGAGTTCTTCGAGGAACGCTTCGAGAAACGTTGA
TTCGTGCAGTGGTAGTGCCGGCCGCTGGCCGGCAACCTCATGATGCTGCGGATGTCATCG
GGAATGCCGGCCAGCGGCCGGCACTACCGATGCTTCAGTGCCGACCAACGGTCGGCACCC
ACCGGAATGCCGGTTTGGTGGGTGCCGACCGTTGGTCGGCACACCTCAGCCGGTCAATGC
GAGCGCTGCACCGCGTAGCGGGCCAGGCCGCGCAGGGCGGCCACGGCATCGTTGTCGCCC
AGGCCGTCGAGCGCGCGCTCGGCGGCTTCGGCATATTCCTCTGCACGCGCGCGGCTGTAC
TCCAGGCCGCCGGTGGCACGGATCGCGGCCAGCACTTCCGGCATCGCCGAGGCGTCACCG
TCCTGCACGATGGTGCGCAGGCGCTCGCGGGTGATGTCGTCGGAGTGGGCCATCGCGTGG
ATCAGCGGCAGCGTGGCCTTGCCCTCGGCGAGGTCGTCGCCCAGGTTCTTGCCCAGCTCC
TCGGCGTTGGCCGAGTAGTCCAGCACGTCGTCGGCGATCTGGAACGCGTAGCCCAGGTGC
ATGCCGTAGTCGAACAGGGCCTGCTGGGTCGCTTCATCCACGCCGCTGGCCAGCGCGCCC
AGGCGGGTGCCGGCGGCGAACAGCACCGCGGTCTTGCGCTCGATCACGCGCAGGTAGGCG
GCTTCGTCGGTGTCCGGGTTGTGTACGTGCAGCAGCTGCAGCACTTCACCCTCGGCGATG
CGGTTGGTGGCGTCGGCCAGGATCTGCATCACCGGCATGCGCTCCAGCTCGACCATCAGC
TGGAAGCTGCGCGAGTACAGGAAGTCGCCGACCAGCACGCTGGGCGCGTTGCCCCACAGT
GCGTTGGCGGTGCTGCGGCCACGGCGCAGGCTGGATTCGTCCACCACGTCGTCGTGCAGC
AGGGTGGAGGTGTGGATGAACTCGATGATCGCCGCCAGCTGGTGGTGCTCCGGGCCGGCC
TGGCCGACCGCATGGCCGGCCAGCATCACCAGCATCGGGCGCAGGCGTTTGCCGCCGGCG
GAAATGATGTGGTCAGCGATCTGGTTGATCAGCACGACGTCCGAGGACAGCCGGCGCCGG
ATCAGGGCGTCGACGGCGGCCATGTCGGCCGCGGCAAGCGACTGGATCTGGGGCAGGCCC
AGGGCGGGACGGGTGTCTTCGGTGATGGTCATGCGATCAGGCTTTCAGGCTCACCACCGA
TTATAGGCGCTGGCCGTGAATTCGGGCGCAAACCGGCCCGAGCGGCAATTCCAGCCCGGC
CTGCGCGGCCCTCCGCGTGAATACGTATGCAGGTTGCGCCATGCCTGGGAGCCCGCCGCT
AAGCTTGCCGGATCAGGATTTCGGCCCGCTGCCGGCGGGTCCCGCATGCCCGGAGGGGGG
CTGTCGATGTCGCACTATCCATGGTGGCGCGGAGCCGTCATCTACCAGATCTACCCGCGC
AGTTACCTCGATGCCAACGGCGATGGCGTGGGCGATCTGCCCGGCATCATCCAGCGCCTG
GACCACATTGCCGCGCTGGGCGTGGATGCGATCTGGATCTCGCCGTTCTTCAGGTCGCCG
ATGGCCGACTTCGGCTACGACATCGCCGATTACCGCGATGTCGACCCGCTGTTCGGCAGC
CTGGACGACTTTGACCGCCTGTTGGCCAAGGCCCACGGCCTGGGCCTGAAGGTGATGATC
GACCAGGTGCTGAGCCACACTTCGATCGAGCATGCGTGGTTCCGTGAGAGCCGCCAGGAC
CGCAGCAATCCGAAGGCCGACTGGTACGTCTGGGCCGACCCGCGCGAGGATGGCACCCCG
CCCAACAACTGGCTGTCGCTGTTCGGCGGCTGCGCCTGGCAGTGGGAGCCGCGCCGTGAG
CAGTACTACCTGCACAACTTCCTGGTCGACCAGCCGGACCTGAATTTCCATCACCCGGAC
GTGCAGCAGGCGACCCTGGACAACGTGCGCTTCTGGCTCGACCGCGGCGTGGATGGCTTC
CGCCTGGATGCGATCAACTTCTGCTTCCACGACGCACAGTTGCGTGACAACCCGGCCAAG
CCCGCCGACAAGCGGGTGGGGCGCGGCTTCAGCCCGGACAACCCGTACGCCTACCAGTAC
CACTACTACAACAACACGCAGCCGGAGAACCTGCCGTTCCTGGAGCGCCTGCGCGCGCTG
CTGGACGAATACCCGGGGGCGGTCAGCCTGGGCGAGATTTCTTCGGAAGACTCGCTGGCC
ACCACGGCCGAGTACACCCGCGATGGCCGCCTGCACATGGGCTACAGCTTCGAGCTGCTG
GTGGACGACTACAGTGCGGCCTACATCCGCGATACGGTCTCGCGCCTGGAAGCAGCGATG
ACCGAAGGCTGGCCGTGCTGGGCGGTGTCCAACCACGATGTGGAGCGCGCGGTCAGCCGC
TGGGGCGGCCACCCCGCCGACCCGCGCCTGGCGCGGATGCTGGTGGCGATGCTGTGCTCG
CTGCGCGGTTCGGTCTGCCTGTACCAGGGCGAGGAGCTGGGCCTGGCCGAGGCCGAGGTG
CCGTTCGAGGCCCTGCAGGACCCCTATGGCATCACCTTCTGGCCGAATTTCAAGGGCCGT
GACGGCTGCCGTACCCCGCTGCCGTGGACCGATGCATCGCTGGCCGGCTTCACCACCGGC
CAGCCCTGGCTGCCGATCCCGGCCGAACACCGGGCCGCGGCGGTCGCCGTGCAGGAGCGC
GACCCGCATTCGGTGCTGGCGGCGTTCCGCGCGTTTCTGGCCTGGCGGCATACCCAGCCG
GCCCTCCTGCATGGCAGCATCAGATTTCTTGAAAGCGCCGAGCCCGTGCTGCTGTTCGAG
CGTATGCTTGCAGATGAAACCCTCCTGCTGGCCTTCAACCTGTCGGCCGAAGCGGTGAGC
CATCCGCTGCCGCCGGGCAACTGGCAGCAGGTGGTGGTACCGGGCCCGGATGCGGGCACG
GTGCAGGGCAATGAACTCCAGCTGCCGCCACGCGCGGTGTATTGCGCCCGACGCAGCTGA
CCGTTTTCTCCGGTGGCGGTACTTGCGGGGACGGGGCCGAAGCGCCCCGTCCCTTTTTTG
TGGCTGGGCCTTGCCGACCAGCGGCCGGCATCCGCGCAAAGGAAAACCCGCTGCCTGCGC
AGCGGGTTTCCGGTCCTGCTCCCTGTTTCCTGTTGCCGGCCAGCGGCCGGCACTACCGGG
TCCGGGCTGCCGGGCAGGGCCCGGCGCTGCCTCAGAACTTGTAGTTCACGCCCAGCATGT
AGGTGCGGCCCCATTCGATGTACTCCAGCGGGCGGTCCTTGCTGCCGGCGTAGGTGCGGT
ACGGCTCGTTGGTCAGGTTGCTGCCCTGCAGCAGCAGGGTCAGGCCACGCAGGGCGCTGC
TGTCGCTGAAGGTGTAGCTGACCTGCGCATCGGTCACGTTTTCGCCGACGACATAGCGCA
GGCTGCGGTTGCCGTTGAAGTTGCCGATCTCACCGATGAAGTCCGACCGGCGGCGCTGGC
TGACGCGTGCTTCAAAACCGCTGCGCTCGTAATAGGCAGTGAAGTTGTACACGCGCTTGG
ACAGGCCCGGCAGGCTGATCGGGTCACTGCCCACGCTGGAGGCGCTCTCCGGATCCAGGA
TGGTGATGTCGCTCTTGTTGAAGGTCGCGCTGGCCTGCAGGCCGAAGCCACGCAGGCTGT
CGGTCAGCATGTCCAGCGGGAACGATGCGGTCAGTTCCAGGCCCTTCAACGTGCCGCCCT
TGCCGTTCTGCGGCGCGGAGAAGGTGCCGGTGGTCAGCACCGGCGCGGTCATGCCCGGCG
GCGGCACGTAGCTGCCCAGCAGCGCGGTGAAGTCGTAGTTGTCCACCGATTGGGTATAGA
CGTAGCTCTTCAGGTCCTTGTAGAAGATCGCGGCAGCCACGTAGGCCTTCTCGCCGAAGT
ACTTCTCATAGGACAGGTCCAGCGCGGTGGCGCGCCACGGATCCAGCAGCGGATTGCCAC
CACTGCCGCCCGGCCGGCCGGTGCCGGTATCCACGCCGAACTCCAGGCCGGCGCGCATCT
GGTCCACGCGCGGGCGCGCGACCTGCTTGGCGGCGGCGAAGCGCAGCGTCTGCTGGTGGG
GGAACATGAAGGCCAGGTTCAAGCTCGGCAGCCAGTCGTTGTAAGTGCGGCCGTTCGAAT
ACGGCTGCACGTTGTTGCCGGCTGACTGCGAGCTGTCCCAGTAGCGCGAATCCGAGCTCT
GGTCGGTGTGCTGCATCTGCACGCCGATGTTGCCGCGCACGCCCACTTCACCGATGTCGG
TGTTGATGTTCAGGCGCGCCCAGGCGGTGGTGATCTTCTCTTCGACCGTCCACGACTTGG
GGATCAGGTAGTCCAGGTTGTCGACCGGGTTGAAGGTCATGTAACGACCCACAGCGGCCG
GTACGTTCCAGGCCGGGATGGTGCCGAGGCCGGCGAAGCCCAGGTCCACCGGACGGTACT
GCAGGTCCGAGGCGATGTTGGCATCGCCCTGTGCGCCGAGCAGGATGTTGCCTTCGGACT
GGGTCTTCACCTTGCGGCGGTCGGCATAGTTCACGCCGATGTCGATATCCGGTGCCCACG
AGGCGATGGCATCAGGGAGGGCGATGGTGGCAGCCAGCTTGCCGCCCTTCAGGCGGTCTT
CCACCTGCGGCACCTTGCCGTAGCCGGAGCCGTAGATCGTGTTGGTCAGGAACAGCGCAT
CGGGGTTGGAGTAGTTCAGCTCCGGGGTGATCTGCGAGAAGCCGTCCTGGCGGATCGACA
CGCCGACCGTATCCAGTTGCGGCATCGGGGTCAGCTGCAGGTTGTTTTCCAGGTTCAGCT
CGTCGCGCGTGGCCTTGGAGTAGTTCAGGTCGGCGACCAGCTTGACGCCGCCGAAGTTGA
ACTCGTTGTTCCAGCCGAACGCATCGATCTTGTCCTTGCGCTTGTTGTACATGCCGCGCA
CCAGCGGATACACGCCGCTGGCGGTGCCGCCGGTGAACGAGCCGTTGGCGTTGACCTGCG
GGTTGCTGACCAGCAGGCCCGGGGTGTAGTTGCCGTTGTAGTTGCTGAGGTTCAGCTCGA
ACTGGTTGGCGGTGTCGATCTGCTCGGCTTCGGTGTGGAAGGCATCGAAGGTGCTGGTCC
AGCTGTTGTTCGGGCGGAACTGGATCGTGGCCATCACGCCGTCGCGCTTGTTGTTGCCGG
TGCGGCGCAGCGCCTTGATGCCATCGGAGAAGTAGGTGCCGGCGCCCACGCCCGGGCGGT
CGCCCTTGTCGGTGTGCTCGGTGGTCCACGGCTCGTACAGGCCGACCTGGTTCTCCTGGA
TCGGCATGTCGCTGTGCGCATAGCCGATGGCGATGCCCAGGGTCTTGTCCAGGAACTGGT
CGATGTAGCTGGCGCTGAAGCGGTTGCCGTACGGATCGGTGTTGGCGGCGCGGCCCAGCG
AGCTCTTCTGGTAGCGGCCACTGACCGCGATCACGCGCTCGCCGAAGCTGAGCGGGCGCG
CGGTCTGCATGTCGATGGTGCCTGACAGGCCCTGGCCGACCAGCGCCGCGTCCGGGGTCT
TGTACACCGTCACGCCGTTGACCAGCTCGGACGGGTACTGGTCGAACTCGACGCCGCGGT
TGTCGCCGGTGCTGACCACTTCGCGACCATTGAGCAGGGTGGTGGCGAAGTCCGGCGACA
GGCCGCGCACGCTGATCACCTGCGCACGCCCGGCCACGCGCTGGGCGGCCAGGCCGGGCA
GGCGCGAGATGGATTCGGCGATGCTGACGTCGGGCAGCTTGCCGATGTCTTCAGCGGAGA
TTGCCTCGACCACCGAGGTGGCGTCCTGCTTGACCGCGATCGCGCTCTCGATGCCGCGGC
GGATGCCGGTGACCTGCACCGTATCCAGGTTGGTGGCGGCGGTGCCGGCCGGCGTGGTGG
TGTTCTGCGTGGACTGTGCCGACGCCAGCGTCGGCGCCAGGACAACGGCCAGCGCGATGC
TCAGCGCGCTGCGCTTGTGGTTCAACATTTTCCCCTCCCAGGCAATGTTGCAGATCGATT
TGTGAGCGTTCCGGCGGGGCCGTGAACGTGCGACGCGGTGGCCGCTGTCGTCGCCGCTAT
GGTAGGCAGCGCGTTCTTCGCGGGAATCACCCTGCATACGTATTCAATGGCGTCTGCAGG
GTTGTAATCGCTTTCAGGTGCCTTGTTCGGTAGAGCCGGGCCCATGCTCGGCTGCGTTTC
GGTGCTACGCACCGCCGCCCGAGCATGGGCTCGGGCGCTACGGGAGCGCAGGTAGGAAAA
CGTTCAGTGGATGGGCGTGAAGCGAATGGCCTGCCCACCGCCCGGTGCCAGCACCAGCGT
CAGTGCATCGGCACTGGTCACCTCGCGGGTTTCGCGTGCGAACGCGAACGGGTTGCTGCG
GAAATCAGCGCCTTCACCATCGCGGTAGATCTCGGCGCGATAGCGCAGGCCTGGCTCCAG
GAAGCCCAGCGGTACCGGCAGCACGCGGCCGTGTTCGTCGGTGATGCTGCCGAGGAACCA
GTCGCGGCTGTTGCGGTCGCGGCGCACGATCGTCACGTAGTCACCCACTTCGCCATCGAG
CACGCGGCTCTGCTCCCAGTCCACCGCCACGTCCTCGATGAAACGGAACGCCTCGCGATG
CTGCAGGTAGTGTTCGGGCAGGTCCGCGGCCATCTGGATCGGGCTGTACAGCACCACGTA
CAGGGCAAGCTGGCGGGCCAGCGTGCTGGGAATGGCCTGGCCGTGGCGGCCCTTCAGGCT
GAGGATGCCGGGGGTGTAATCCATCGGCCCGGCCAGCATGCGGGTGAACACCAGGTTGAC
CTCGTGCTCGGGCGGGTTCGGTGGCTGGCCCCAGGCGTTGTACTCCATGCCGCGCGCGCC
TTCGCGTGAGATCCAGTTGGGATAGGTGCGGCGCAGGCCGGTATCCTTTATCGGCTCATG
CGGGTTGACCGACAGGTGCCGGCGCGCGGCTTCCTGCACCACCTTCAGGTGGTGGCGGGC
CATGAACTGCCCGTCGTGCCACTCGCGCCACAGTGGGCCCCCGGCCGGATTGCGGCGGTC
GACCTGGCCGTCGTCGCAGACGTAGCCGGTCTTGAACTGGTCCACGCCCAGCCGTGCATA
CAGGTCCAGCGCGGCACCCAGCTGGTCCTCGTAGTGCTCGATGGCGCAGCCGGTTTCATG
ATGGCCGATCAGGTGCACGCCCTTCTTCAGGCCATACGCCGTCAGCGCTTCAATGTCGAA
ATCAGGCGTGGCGCGGGTGAAATCGAAGTCGTAGCCATTGCCCACCCACATGCCATCCCA
GCCCGGGTTCCAGCCTTCCACCAGCACGCCGCGGAAGCCGTGCGCGGCCGCGAAGTCGAT
CACCTTCCTGGTCTTGGCGGTGGTGGCCGCGTGCTTCGGTCCGGTTGCCCAGCTCTCGTT
GTCCAGGTGCATCGACCACCACACGCCCAGGTACTTGGCCGGCTTCACCCAGCTCACATC
GCCCAGCGCGTTGGGTTCATTGAGGTTGAGGATCAGGTCCGATTCGACCAGGCCACCGGC
ACGATCGGCGATCTGCAGCGTGCGCCACGGCGTGGCGAAGGGCAGGGTGCGGCGTACCTT
CCAGCCTTCGGCCGAGGGCGACAGCTGCGCGCGCAGGCGCTGCCCCTCGGTGCGCCGCAG
CCACATGCCGGCATAGTCCACCAGCGCTGCCTCGTGGATCGCCAGATGCAGGCCATCGCG
GCTGCGCAGGGTCATCGGCGTATGCACCAGCGGCACTTCGCGCAGCGGCGTGCGCTGATA
CAGGTATTCGTAGTGGATCGGTTCGCCGGCGGGAATCCACCAGGCGGTTGATTCGGGCGC
GATGGCGAACTCGGTCAGTTCGTCATCGATGATGGCTTCGCGCAGGTTCGGTTGTTCAGG
GAACACATAGCGGAAGCCAAGGCCATCATCGTAGACGCGGAACACCACATCCAGCCGCCG
CTTGCGGCCGGTGGTTTCAGCCAGCTGCACGGTCAGCTCGTTGAAGTGGTCGCGGGTGAG
CCGGCGCTCGCCCCACGGCTGCTCCCAGGTGTCGTCGACGCTGCGCCGCTGCTGGCCCAG
CAGGGCGAAATCGCGGTCCAGGCGACCGTCGCGCAGGGCAAAGCCAAGCTTCGAATCCTC
CACCACGGTGTCGCCCAGGCGCTCGACACGGTAGCGGGCGGTGCCGCCGTCCAGCAGCAG
ACTGACCTTCAATACCTTGCCCGGCGATTGGACGCTGGCCACCTGTGGCGCGGCCTGTAC
CAGCGTGGCCCACCCGATCAGGGCCAGGCCGAGCATGTGCGCGAACACCGCGCGTACAGC
AGTGGATGACATCGGCAATTCCCCTCCCAAGGCGCCGTTGGCAGACCCGGACCATAAGCC
AGCGCGGCGGGCGCGCCACCGCGCGATGCCATGAATACGTATGCAACTGGACGCAGCCGA
CAGCCCCGCGTCTACCATGGGGCCCAGGCACCTTGAGGGAGGGGCCGCGCCCGCCCGCCG
GCAACGACGGTGCGGACCTACAACGCGTGCAGAGAGGGAGGGAGGCCGACGGGCGCAAGC
CGGTCCGCCGCTTCGATGCTGAAAATCATTTGCCTGACCGCTGCCCTGGGGGCAGCGCTG
GGATCGACCGCGCAGGCGGCCGACCTGCAATTCGACGGTCGCCATGCGCGCGCCGAAGCC
GCTGCCAAGGGCAGCTTCGTGCTGCATGCGCCGAAGGGCGCAGTGCAGATCGCAGCCGCA
CCGATGCGCAGCCAGACCGGCAGCGTGATGTTCGATGCCCTGTTCGCGCTCGCCCAGCAG
GAGATGTCCCAGGACCGCGTGGACGCGATCCGAGATCCGGCGTTCGACGAGGGCCGGCCG
GTCCCGTGCGAGTGCTTCCAGACCGGTGCACGCTGGCCCTATGTGTGGACCCGTGATGTC
AGCTTCGCCGCCGACCTGGCGCTGGCGCGGCTGGACCCGCAGCGCACCCGGCAGTCGCTG
CAGTTCAAGCTGTCGGCAGCCCGTGACGGGCGTACGCCCGGCCTGTTCGTGGCGCAGGAC
ACCGGTTCCGGCGGCAGCTGGCCGATCAGCAGTGATCGCGTGGTGTGGTTCCTGGCGGCA
CGCCATCTGCTGGAGGACCGAGCGTTTGCCGATCAGGTCTGGCAGGCGCTGCAGGGCACG
CTGGCGCAGGACCGCGCGATGGTGTTCGACGCGCAGATGGGCCTGTACCGCGGCGAGACC
TCCTTCCTGGACTGGCGCGAGCAGACCTATCCGGGCTGGACCCGCGAGGACGTGCGCTTC
ATCGGTGATTCCTACGCATTGTCCACCAACGTGCTGCACTACCAGGCACTGCGCCTGGCC
GAACGCCTGGCCGGGCAGCACGGCGATGCCCGCGCGGCCGACTACAAGGCATGGGCCGAT
GCGTTGGCGCAGCAGATCGACGCACGCTTCTGGCGCGAGGATATCGGCCAGTACATGAGC
TACATCGGCGAGGCCGCGCACCCGGTGCCGTACGCCAAGGTCGATCTGCTTGGCCTGTCG
CTGGGCATCCTGGCCGAAGTGCTGCCACCCGAGCGGGCGCGCCGTGCATTGGCCGCCTAT
CCGATGGGGCCGGCCGGCAGCCCGGTGGTGTGGCCGCAGGAGGCGCAGCAGCCGATCTAC
CACAACCGCGCGATCTGGCCGTTCGTCAGTGCCTATTCGCTGCGCGCGGCGCGCCAGCTG
GACGATGCACCGCGCATCGCCGCCGAGATCCGCTCGCTGATGCAGGGCGCCGCGCTGGCC
GGTTCCAACATGGAGAACTACGAGCTGGTCAGCCAGGCGGTGCATGTTGACGAGGGCGTG
CTGAGCGGCCCGGTGGTCAACTCCGAACGCCAGCTGTGGTCGGTGGCCGGCTATCTGTCG
ATGGTGGTCGAGGGCGTGTTCGGCGTGCAGGACGATGGCCGCGTGCAGCCCAAGCTGCCG
GCCGTGCTGGTGCCCGAACTGTTCGGCAATCAGCGCCGCATCTCCCTGGAGGCCGATGGC
AGGCGTTATGTGCTGGAGCGACCGAAGCAGGTGGGTGATGGCCTGCTGGTGGCGGGCAAG
GTGAAGACCCGTGGCGCCACCACCACCGTGCAGCTGGTGCCCGCCGCAGCGGCGCCACGC
AGCACGGCGACGACGGCCGCCGCAGATGCGCGCGCACCGGCCACGCCGGCCGCACCGCAG
GTGCAACGCAAGGGCAGGGGCTGGAATGTCGTGGTCGCTGCAGGCCAGGTGCTGTGGCAG
GACGGCCGGGCGCTCGCCGCCAGCAATGGCCTGGCACGCATCGGTGCCGATGGCCTGCAG
CATTGCCTCAGCCTGACCCGGCGCGACGGTGCAATTGAATCGCTGCACAGCCCGATGGTC
TGCGTCGGTCCGCAGCAGCGACTGAAGGGTACGCAGCGCTGGCAGTTCACCTCCGCCAGG
GCCGGGCAGGTGCGCCTGCGCCTGCAGTACCGCAATCCGAACGGGCCGATCAACACCGGC
GTCACCGCTGCGGTGAAACAGCTGGTGCTGCAGTGCCCGGGCCAGCCGTTGCAGCGGCAC
ACCGTCACCCTGCCGCACAGCGTGGCCATGCAGGACTCGACCTCGGCGACATTCACGGTG
CCCAAGGGCCGATGCACGGTCACGCTTGAAGAAGGCTTCAACATGAGCGCGCTGCAGCAC
TTCGCGCACTACACCGGGGGCAAGGGCGGGCACGATGGCGTGCTCAACCAGGCCCAGGTG
CAGGCGCTGATGGTGGCGCCGGTGGCCGCGGCAGAGGGCGCACGATGAATCGTTCCGCCA
AGCCGCAGCTGTCGTTCTGGCAGATCTGGAACATGTGTTTCGGCTTCCTGGGCATCCAGT
TCGGCTTCGCCCTGCAGAACGCCAATGCCAGCCGCATCTTCGAGACGCTGGGCGCGGACA
TCGACGCGGTGCCCGGGCTGTGGATCGCCGCGCCGCTGACCGGCCTGCTGGTGCAGCCGG
TGATCGGTTACCTGTCCGACCGCACCTGGACGCGCTGGGGGCGCCGCCGTCCCTATTTCA
TGATCGGAGCGGTGCTGACCACGCTGGCGCTGCTGGTGATGCCGAACTCGCCGACGTTGT
GGATCGCGGCGGGCACGTTGTGGGTGCTGGATGCTTCGATCAACGTATCAATGGAGCCGT
TCCGCGCCTTCGTCGGCGACCAGCTGGCACCGCGCCAGCGCCCGACCGGCTACGCCATGC
AGAGCTTCTTCATCGGCGTGGGCGCCATCGTCGCCAGCTTCCTGCCGTTCATCCTGGCCC
ACTTCGGCGTCGCCAATACCGCGCCCGCCGGTGAAGTGCCGGACACGGTGCGCTATGCGT
TCTACTTCGGTGCGGCGGTGCTGCTGGCGGCGATCACCTGGACCGTGGTCAGCACCCGCG
AATACTCACCGGCGGAGCTGGCCGGTTTCGATGACGCCGAACCTCCGGCACATCACGCAG
CGGCGCCGATCAGCGGCCCGGCGCCCTGGGTGCAGGTGGCTGCATGGCTGGGGCTGGGCG
TACTGCTGGCGCTGCTGATCACCTGGCGGCAGGGCGACCGGATGCTGTACGTGCTGGCCG
GCCTGTGTGCCGGCTATGGCCTGCTGCTGGCGCTCGCGCGTACGCTGCCGGCCACGCACA
TGCTGGCCGCCATCGTCGGCGACCTGCGCGCGATGCCGGTCACCATGCGTCGCCTGGCGT
GGGTACAGTTCTTCTCGTGGTTCGCGCTGTTTGCGATGTGGATCTACACCACCGCCGCGG
TGGCTGGCGCCCATTTCGGTTCGACTGAACCAGAGTCGGCGGCCTACAACGAGGGCGCCA
ACTGGGTGGGCGTGCTGTTTGGCGCCTACAACGGGTTCGCCGCGTTGGCGGCGGTGCTGA
TTCCACTCATGGTGCGCGCGATCGGCCTGCGCTGGAGCCATCTGGTCAACCTGTGGCTGG
GCGGTGCCGGCCTGGTCTCGCTGATGTTCATCCGCGATCCGCACTGGTTGCTGCTGTCGA
TGGTCGGCGTCGGTTTCGCCTGGGCGTCCATCCTCTCGCTGCCGTATGCACTGCTGTCCG
ACAGCGTGCCGGCATCGAAGATGGGCGTGTACATGGGCATCTTCAATTTCTTCATCGTGA
TCCCGCAGCTGGTGGCGGCCAGTGCACTCGGCTTCGCCCTGCGCACGTTGCTGGGCGGCC
AGCCGATGCATGTGCTGGTGCTGGGCGGCTGCAGCCTGTTCATTGCCGGCCTGTGCGTGT
TGTGGGTTCCGTCCCGTCCGGAGGTGGTGTGATGCGTGCTGCGTTGTCTGTTGCTGTTTC
CTTGATGCTGCTGGCCGGCCATGCGGCGGCCGCGCCGCGCCCGGACTATGTGGGCACCAC
CGAACCGTTCGCCAGCGATGCGGTGTACTTCGTGGTCACCGACCGCTTCGTCAACGGTGA
TCCGTCCAACGATCACCGTGACCAGGGCGGCGTGCACCGCACCTTCGATATTCCGGTGCC
ATGCCCGGACAAGGTGGACGGCAACATCGGCTATCTCGGCGGCGACTTCCGCGGCGTGCT
CGACAATGCGCAGTACATCCGCAACCTCGGCTTCGGCGCGGTGTGGATCACGCCCATCGT
CGACAATCCGGACGAGGCCTTCACCGGCAGCAAGCCGATCAGCTGCACCAGCACGCTGAC
CGACCGCGGCAAGACCGGCTACCACGGGTACTGGGGCATCAACTTCTACAAGCTCGATGA
GCACCTGCCCAGCAAAGACCTGGATTTCGCCGGGCTGACCAAGGGCCTGCACGGTGCCGG
CTTGAAGGTGGTGCTGGACATCGTAGGCAACCACGGTTCGCCGGCCTGGACCATGCCGAC
ACGGCAGCCGCAGTTCGGGCAGATCTTCGACAAGGACGGAAAACTGATCGCCGACCACCA
GAACCTGCCGCCGCAGGAACTGGATCCGAAGCACAACCCGCTGCACGCGTTCTACAACAG
CATTGGACCGGTCGACAGCAAGGACGGCTCGATCTTCGATGGCAACCTTGCCGAGCTGTC
CGACTTCAACCAGGACAATCCGGCGGTGATGGACTACCTGGTCGGTGCTTACCTGCAATG
GGCCGCTCAGGGCGTGGATGCGCTGCGCATCGACACCATCGGCTGGTTGCCGCACCCGTG
GTGGCATGCCTTCGTCAAGCGTATCCGCGCCGAGCACCCGGGCATGTTCATGTTCGGCGA
AGCGTTCGATTACGATGCCGCGCGCATTGCAGAGCACACCTGGCCGGCCAACGCAAACGT
CAGCGTGCTCGACTTCCCGTTGCGCGGTGCACTGGAGCAGACCTTCGGCACCGCCGGCAA
GGGTTTCGAGACCCTGGCCGAGCCGCTGCATCTGAGCGGTGGGCCGTATGCCAACCCGTA
TGAGCTGATGAGCTTCTACGACAACCACGACATGCCACGACTGCAGGCCAGCGACAGTGG
CTTCATCGATGCACACAACTGGCTGTTCACCGCGCGCGGCATTCCGGTGGTCTATTACGG
CTCGGAGACGGGCTTCATGCGTGGCCGTGCCGAGCATGCCGGCAATCGCGCTTACTTCGG
CCAGCCGCGTGTGGATGCTGCGCCGAAGAGTCCGATCTTCGCGCCGCTGCAGCGTATCGC
CCGGCTGCGCGCAGCCACTCCGGCGCTGCAGCGCGGCCTGCAGGTGAACGAGCGCCTGCA
GGGTGATGAGGCGGTGTTCTTCCGCGTGCTGCAGCATGGCGAGGTGGCGCAGACCGCGCT
GGTGCTGCTGAACAAGGGCGACAGTGCGAAGACCTTCACCGTGGCGCGGTACGTCCAGGC
GGGCCGCTGGCGTGATGCGCTGGACGGCGGTTCGTTGCAGGTGGATGCTTCCCTGAAGGC
CGAAGTGCCGGCGCACGGGGTGAAGGTGTACGTGCTCGATGCCACCGTGCAGCACCCGGC
GCTGCAGGCCGAGCTGGACAAAGCGATGGCCGACCAGCGGGCGCGGGACGTGCGGCTGGG
GCGGTAGTGCCGGCCGCTGGCCGGCAACCCATGAATCCATGGCACCTTCAGATGCCGGCC
AGCGGCCGGCACTACCGGGGTGACCATATCCGGCACAATAGGCCCCCCTCACGCCCCGCC
GTATCGCCATGACCGACCTCGCCCCGCAGACCCCGATCGAAACCCTGCTGAAGGCGGCGA
TGGACGGGTCGGTGCCGATCCGCGCCTTCATGGAGGCCTTCGTCGCCTCCGAGGTGGTAC
TGCTGACCGGCAGCCTGGTGACCCCCGATGGCAGCGGCTTCGACCCGCTGCTGTTCGACA
AGCAGGGCACCCTGCACGTGGCCGTGTTCACCGATCCGTCGCGGGTGGGCATCTACAGCC
AGCAGGCCGAACACCAGATCCGCTGGCAGATGCTGGACGTGCTGCGCCGGGTGCCGGGTG
GCTACGGCGTGGTGATCAACCCGGGCACTTCGCTGGGCTTCGAGATCTCGCCCAGCGGCG
TCGGCGAGATCCTGAAGGACTTCGCCCAGGGTTGATTGTCATGTAGAGCCAAGCCCATGC
TCGGCTGCCGTTCGCGCAATGCCGGATCAGTCGAGCACGGCTCGATACTACAGAGAGCTT
CCCTTCGGGCACCGTACGTGATCCCCTTTGGACAACATCGGGATCGAGGCTCTCTCCATG
GAATTCAGCGAATCACCCGCCGACGCACCGGCACGATCACGCCATTCCCGCTCCGCACTG
GTCTTCCTGTTCGCGGCCATCGTCGCCGCACTGGTGTCCATGCCTGTTCTGCGTGCGGTG
GGCATGGTGCTGTGGCCGGTGTTCGCCATTGCCTGGCTGATCAACCTGGGGGCCGCCTGG
CATCTGGGCCAGTGGGCGCGCCAGCAGGGCCGTCCGGCGTGGGCATTCGGGTTGCCGGCG
GTGCTTGGCACCGTCGCCTCGATCGTGGTCTTCGTGCTGCTGGCGCTGCTGGGGCCGAAG
GCCCCGGTGCGCTGAACCTTCGCGGTTGTCGTGGACGGTGTGCGGGGCAGGGCTCGGCAC
TACAGCAAGGCCAAGCCAAGCCCGCACGCGTCGCGCGGAGCACCGGCACATCGGCCGGCG
CCCCGTTGCTTCACATCGTCACCTTGCGCCGGTTGTCATCGCTCACCCGGTCGATCAGCT
TGTTGTAGGGATCGAAGCCTGCCTCGTCCGGCTTTTCATCCACCGTCACCGTGATCTTCG
GCGCGGCGCTGGTGATGTGGTGGCGCTGCAGGTACAGCACCTTCTGGTCGCGTTCCTTGC
CCGACGGCCCGGTGGCGAACACGCCGATCTCGACCCAGTCATCCATCTTCGCGTCGCTCT
CCCTGCCCTTGCCATCGGCGTACTGCTTGGCGGCATGCAGGTCCAGGGTCACGTCGTAGC
GGCCGTCAGCACGTTTGCGGGCGCTGGCGGCCATCACCCGGTTGTCGTAGAAGCTGATTT
TCTCGAACAGGTCGGTGACCAGCTGCTGGCGGTCGGCCGGGGTCTCGGCGCGGATGTAGC
CCAGCAGCTCGCGTGAGGTGGTGTACGGCGGCTGCTGGTAGCCCTTGTCCTGCAGGAAGC
GCTTCAACGCACGGTTCAGCGCCTGCTCGCCGATTTCCTCGCGCAGGCGGTAGAACACCA
GCGAACCCTTCTGGTAGTGGATGTACTGCTGGTTTTCCACGCGTTCCAGCGGCTGTTCCT
CGATGGCTTCGCCACCGCGGCCGGACAGGTAGCCGTCCAGTTCGCGCTTGAGGAACTGGC
GCATGTGCTGGCGGCCGTATTCCTGCTCCATCACCATCAAGGCCGAGTACTGCGACAGCG
ATTCGGACAGCACGGTCGCGCCCTGCACGTTGGCGCCGATCACCTGGTGCGCCCACCACT
GGTGCGCGATCTCGTGCGCGGTCACGTAGAACACGTAGTCCACCTTGTCCGGGTCGCGCA
GGTCGGCGATGAAACCGATGGCCTCGGAATAGGGGATGGTGTTGGCGAAGGACTGCGCGA
AGCGGGCATAGCCCGGGAATTCGATGATGCGTACCTGGCGGTGCTGGTACGGGGTGAAGT
TCGCCTCGTAATAGGCCAGCGACTTCTGCACCGCCTCGATCATCCGGTCCACGTTGTAGC
CGTGCGCCGGGTCGAAGTAGACCTCGATCGGGATGTCCTTGTACTTCGCCTTGCGCACCT
CCCAGCGTGCCGATAGATAGGCATAGAAGTTCAGCATCGGCCGGTCCATGGCGTAGCTGA
AGCAGCGCCGGCCGTTGACCGTGGTCTCGCGCTGCAGGTAGCCCGGGGCCAGCGCCACCT
GGTCTGGTGCGGTGCAGACCGTGGTGCGGAAGTCGAGCCAGTCGGCATCGTTGGCAATGT
ACGTGTTGGCGCGCGCCGCTTCGTCCTCCAGCCTGGGCATGCGCCGCGGCTCACCCAGGC
CGCGCTTGCGCCGCTCGTTGCGGTCGCTGATCTCGGCGCCCTCGTTGTAGCCGAACGAGG
GCAGCACGCGGCTGTTGAAGAAGGTGCCGTTGTCCACGATGTTGCTCGGCGCCAGCCCGG
CGGTGATGCCGTTGGGTTTCTGCACCACCCGGAAATGCACGCTGCGGGTTTCGCCCGGCT
GCAGCGGCTTCTGCAGGCGGTAGATGCGGTAGCCGAGATCGGCATCGTGCAACGACAGCG
TCTGCCCACCCAGGTCGACGTCGACCAGCTGCTTGTCATCGCCCATCGAGACATGCACGT
CCTGGATCGGCGTGGCATGGGTATTGCGCACCGTCCAGTTCGCATCGATCACCATCGACT
GCGATTCCGGGAACAGGTCCACGCGGTTGTCCACCGCCACGATGCGCGGCTGCGGCAGGG
TGCGGTACTTCGACAGCTCGCGCTCGTAGCGGGCCTGCAGGTCCAGCTGCTGGTCGGGCG
AGATGAACTCGTTGCGGATATTGGTGCTCCAGTACAGCCAGCTGCCCACGCCGGCGAAGG
CCAATGCCGCAAGTCCGGCGAAGACGCCGGTCGGGCCGCGCAGGCGGCGGCCGGCCAGGG
CCAGGCGCTGGCGCAGGCCCTGGCTGACACCGCGCACCCAGAGCGCCGATGCCAGGCACA
TCAGGGTCAGCAGGAACAGCGCCCAGTAGCCCTGGAACGCCAGCTGCCCCGGCAGGAAGT
GGCCGTAGCCGTTCATGTCCGAATAGGGAGCGTTGGGCCAGCCACCGAAGGTGTACAGGT
TCTGCGTGTAGTCCAGCATGCCGAGCACGCCCTGGCCGATCATCACCACGATCAGCAGCG
CGTAACCGACGAACTTGTTGTTGGTGAGCACCTGCAGCACCAGTGCCAGGCCCCCCATCA
GGATGTAGATCACCGAATCCAGCGCCAGGCTGCGCAGGTACAGCAGCGGCTCCAGGTGGG
TGTAGCCCTTGACCAGCTGCACGCCCATCGCCGCCAGTGCACCGGCGGCCTGGAAGCAGA
TGATCACTGCCAGCAGTGCGGTGAACTTGGCCAGCAGCGGTACCCAGTTCGGCACCGGCA
TGGCATCGGTCACTTCGTTGATGCGCGCGCTGCGTTCCTTCCACACCAGCTCACCGGCGA
AGAACAGCACGATGATCACCAGCAGCCAGCTGAAGGCCCCCTGCAGGCCCATGATCATCT
GCGAGGTGACCGGCCAGATCGAGGTGCCGTACAGGGTCTGCCGGAACAGCGCGTTGGGCA
GGAAATTGGCCAGGCCCAGCACCAGCAGCACGATGAACGGCACGCTGCGCAGGACGCCGC
GCGTGTCGAAGCGCACCTGGCGCAGGAACTGTTGCCACGCGGTGGTCGCGCTGAATGCCG
GTACCACGCGCGGCAACGGGTTGCGGTTGGGCCGGAGGGCGGCGGCGTCGGCAACCGGCT
GCGCCTGCCGGCGGCCCCAGCGACGACGGCCGCTGCCGCTGCGCTCGGTGCGGAACAGGG
CGAACGTGGCGGCGAACAGCAGCGCCGTCACGCCCAGCCACAGGGCACGGTTGGCCAGCA
GGTAGCCCGCCAGGCCGGGAACGCCGCTGTTGTGCTCGGCGGTGGACCAGTAGCGGATCG
TGCGTGACAGGGCGCGCATGCCCAAAGGCTCGCTGAGCACCGCCAGCCAAGTGTTGTCGA
TGTCGCGCAGCACCGCCGCGCTGGCGCCGAACAGGACCAGGTAGGCCACCAGCCCGATGT
AGACCCACAGGATCGAACGCGTGACCGCTGCCAGCAATGACAGCAGCGCGGTGGTGAACA
ACAGGTTGGGAATGACGATGACCGCAAAACTCCAGGCATAGCCCTGCCAGCTGATCGGCC
CCATGCGCTCGGCGTCCACCCAGGGCATGAACGGTGCCAGCCAGAGCCCGAAAGCGACCA
GCAGGTAGAACAGCAGGCCGGTAGCCAGGGCGGCGGCGATGCGGCCGGCCAGGTAATCGC
GGCGTTTCACCGGGCTGGCGAAGATCAGCTCGGCGGTGCCCAGTTCGAAGTCACGCAGCA
GCGCATTGCTGACGAACAGGGCGGTGACCAGCATGCCGAGCAGGGTGAAGATGCCCAGCA
TCTGCGCGATCACGGTGGGCGCGTTGCTGTGCACGTTGCCGCTGCCACCACCGATCTGTA
CGGCGTCGCTGGACGCAGCGGCGAAGGCGAGCAGGGCGAACAGCCCGGCCAGCAGCCACA
GCAGCGGGGAACGCAGCTGCTCGCGCAGCTCGAAACGGAAGAAATCGAGGATCATGGCGT
GCTCCGCTCAGGCTGCCGCGCGAGCACGGGCCTGCAGGCGCAGGCGCTGGAAGTACACGT
CTTCGAGGTCGGGAGCCACGGCCGCAAAGCCGTCGCCGGGGTCGTTGGCGCTGTGCACAT
GGATCACCGGGCGGCCACCGACCAGACGGGTCGACAGCACCACGTAGCGCGCTTCATGGT
CGGCCAGCTCCGAAGGATCGACCTGCTTGCGCCAGACCTGGTGCTGCAGGGCGTCGATCG
CTTCGCTGGGGCGGCCGGTCAGCAGCACCTGGCCCTTGTTCATGATCGCCATCGTCGGGC
ACAGGTCGGTCACGTCCTCGACGATGTGGGTGGACAGGATCACCGCTACGTTCTCGCCGA
TCGCCGCCAGCAGGTTGAGGAAGCGGTTGCGTTCCTCCGGGTCGAGGCCGGCGGTGGGCT
CGTCGACGATCACCAGCCGCGGGTCGCCCAGCAGCGCCTGGGCAATGCCGAAGCGCTGGC
GCATGCCGCCGGAGTAGGTGCCCAGCTTGCGCTTGCGGGCATCCCACAGGTTCACCTGCT
GCAGCAGCCCATCGACCACCTCGCGGCGCTGCGCGCGTTGGGTCAGGCCCTTGAGCACTG
CGAAATGCTCCAGCAGGTCCAGCGCGCTGACTTTCGGGTACACGCCGAAATCCTGCGGCA
GGTAGCCCAGCCGACGGCGCACGGCGTCCTTGTCGCGCAGCACGTCGATCGGCGCCTCGC
CCGGAATGCTGAGCGTCACCGTGCCGCTGTCGGCCTCCTGCAGGGTGGACAGCGTGCGCA
TCAGCGAGGACTTGCCGGCGCCGTTCGGGCCGAGCAGGCCGAACATGCCCCGCGGGATGT
CCAGGGTGACGTTGTTGAGGGCATGCACGCCGTTGGCGTACGTCTTGGACAGCGAATCGA
TCTTCAGCATGCGACGTACACCTTTCCCTGGGCAATGTCTGCGCGTTATCCGCGCAACCG
CCTCCGTGCGCATCCGCCGTTGGTCATGGGGGGAGAATCCCGCCGTCGTGCGTTGGCCAG
CGCGCCGGCCCAGCGGCGCCTTACCCGCGCAGGGATGATTCGCGCACCACCAGCTTCACC
GGGATGCTCTGGCTGTCCACCGGCTGCCGGCCGATCAGCGCCAGCAGGCGCTCGACCAGC
AGCTGGCCGGCCTGCTTGGTGTCCTGCTGCACCGTGGTCAGCGCGGGGGACACCGAAGCG
GCTAGCGGGATGTCGTCGAAGCCGGTCACCGCCACGTCCTGCGGCACCCGCAGCCCGGCC
TCGCGTAGGGCGCGCATCGCACCGATGGCGATCAGGTCGCTGGCCGCGCAGATCGCATCG
ATCGGCTCGCCGCGCGCCAACAGGGCCTGGCAGGCTTCCTGGCCGGAGGCTTCAGTGGTG
ATCGCATCGTGCTGCAGCGCCGGTTCGGCGGCCAGGCCGTGGTCCTGCAGGGCCGCGACG
TGGCCGCGGTAGCGCTCCTGGAATTCGGGGTAGTGGCTGGAGGCATGGCCGAGGAAGGCG
ATGCGGCGGCAGCCCTGCTGCAGCAGGTGGGTGGTGATGTCATGCCCGCCCTGGAAGTTG
TCGCTGCCGATCGAGACACCGGGCTGGCCGGGCAGGGCGGCGCCCCAGCGCACGAAGTGC
GTGCCCTGTTCGACCAGCCGCTGCAGGCGGTCGCGCGATTCGTGATAGTCGCCGTAGCCG
AGCAGGATGATGCCGTCGGCCTTGTTGCTGTCCTCGTAATCGGCCTGCCAGTCGGTGGAC
AGCTGCTGGAACGAGACCAGCAGGTCCTGCCCGTGCAGGGCGCAGGCGCGGGTGATCGAG
CCCAGCATCGAGTGGAAGAACGGGTTGATCAGCGAGTCGTCGTTGGTCGGGTCCTCGAAG
AACAGCAGGGCCAGCGTGCCGGCGTTGCGCAGGCGCAGGCTGGAGGCGTTCTTGTCGACC
TTGTAGTTCAGCTCGCGGGCGATGCGCAGGATGCGCTCGCGGGTCTCGGCGTTGACCATC
GGGCTGCCACGCAGGGCCCGCGACACGGTCGGCTGGGAGACCCCGGCCAGGTGGGCGATG
TCCAGGGAGGTGGCTTTGCCTTTGATCGTCATGTGTGGGCGGAGCGGGCAGGTGGGAGGT
GCCCGGGCATGATGCCATGCGCAGACGCGAATGCCCCTCTTAACGTCGGCCTGGGCACAG
GTAAGTCATTGCCGGACAAGGAAATCAGCGTGATCCTTCGTTGCGGTCGGGGTCTCCTGA
CCGGGCGGAAGGCGGCGGCAATGGTAAGATGCGTCGTTCTCGCATTCCCCCAAATTTCAC
CAGGGGCGGCTCAGCGTACTGCACCCCGCCCGGGGCTGTGCTATCACTGGCGGTCTGCCC
CTGGACAACGGACGAAGGTACCTATGGCGCGCGGCATCAACAAAGTCATCCTGGTCGGCA
ATCTCGGCAACGACCCGGACGTGAAGTACACCCAGGGCGGCATGGCGATCACCCGCATCA
GCCTGGCCACCACCAGCGTCCGCAAGGACAAGGATGGCAACCAGCAGGAGCGCACCGAAT
GGCACCGCGTGGTGTTCTTCGGCAAGCTCGGCGAGATCGCCGGCGAGTACCTGCGCAAGG
GCAGCTCGGTCTACGTCGAAGGCAGCCTGCGCTACGACAAGTACACCGGCCAGGACGGCG
TGGAGAAGTACTCCACCGACATCATCGCCGATGAAATGCAGATGCTGGGCGGCCGCGGTG
AAGGCGGTGGCGGTGGTGGTGGCAACTACGGCGGCGATCGTCCGCAGCGCCAGCAGGCGC
CGCGCCAGGAGTATGGCGGTGGCGGCGGTGGCCAGCGTGGCGGCCAGGGCGGTGGCTATG
GCAACCAGGGCGGCAACCAGGGCGGGGGTTACGGCAACCAGGGCGGCAACCAGCGCCCGC
AGCCGCAGCAGGCGCCGCCGATGGACGACTTCGCTGACGACGATATTCCGTTCTAAGCGT
ATCTTCCGTTTATCCCGACAAGGGCTCCTGGCACGCGTGCCCGGGGCCCTTCTCGTTACA
GGCGACGTGGCAGGATCCCATTGCCCGGCGGCAGGATGCGGACGTTCGTCGACCTCGTCA
CCGATTGCCGAACATTCCCTGGTCCAGCAGGCAGTCAATGAACGCACCCAGCAGGGCGGG
GCGATGCCGCCTGTTCGGGTAGTAGAGAAAAAGCCCGGGCCGCGAGACCGACCAATCCGC
CAGTACCCGCACCAGCAGTCCCTGTGCCAACAGTTCGCCCACACCATCCTGTTCGAAGTG
ATAGGCGATTCCAAGGCCGGCCAGGGCCGACGCAATCCCGATGTCAGCGTGATTGGTGAC
GACAGGACCGTCCACGGCGACCTCGAGGTGGCGACCTCGCTTCTTGAACTCCCATCGGTA
CTGCCTGCCATCGCTCTGCAGCCGCCAGTTGATGCAGGCGTGATCCTGCAGTTCCGCCGG
AGTTCGCGGTGTTCCGCGGCGTGCCAGGTAATCCGGTGACGCCACGGCCACCATGTTCAG
GTCCGGGGTGAGGCGGATGGCCACCATGTCCTTCTCGAGCTGACCACCCACGCGGATGCC
CGCATCAAACCGGCCACTGACGATGTCGCTGAGCGCGTCGTCGACCACGATGTCGACAAC
GACATCAGGGTAGGCCTGGTGGAAGCGGGCAAGCCGCGGGGCAATCAGTGTTCTCGCGGC
GATGCCCAGCGTATTGATTCGCAGGGTCCCGTTGATCCGTCCGCTGGCTTCGCTGGTTTC
AGCGACCGCGACGGCCAACTCCTGGAACAGCGGCGCGATGCGCGCGTACAGTCGCCCGCC
GCTTGCCGAGGGCGCCACGCTTCGTGTCGTGCGATTGAGAAGGCGGGTGCCGAGACGGCC
TTCCAGTTGGCGGATGGTCTGGCTCAGGGCCGAGGGCGATACCCCCAGATGTTCCGCCGC
CCGCGCGAAGCTCTGACGTTCCACTACCGCCACGAAGGCCTTCAGTTCAGCGAACTCGGA
TCCGCGCATTATGTGAGATTCTTGACATAACCCATTCGGATTATAGGGCATTCACTTAAC
CGACCTGCGTGCACATCCTGAGCGCCTGACCACTGCAGGAGCCAGGAATGAATGCGTTGA
CCCTCCCAGAACCCATTGCCGCGTACTTCGCGGCCGAACATGACCCTGAACTGCTGGCGC
GTTGTTTTGCCGCCCAGGCTGTGCTGAAGGACGACGGGCACACCCTCGTCGGCGTCGACG
CCATCAAAGCCTTCCTGGCCGAGGCATCGGCCAAATACAGCGCCACCAGCGTGCCGAGCG
CCATCGAACGGCAGGAGAAACACCACGTTGTCCGTGCCATCGTGAGCGGCAACTTCCCCG
GCAGTCCGATTCTGCTGAGCTACCGTTTCGAACTGGAACGGGGCCTGATCGCATCGCTGG
AGATCACGGCATGAGCCTCGATCTTCAACTCGGTGGCCTGCGGGCCGTGGTGACCGGCGG
CACGGCCGGTGTGGGGGCGGCCGTGGTCAGGACCCTCGCCGAGGCCGGGGCCAGGGTAAT
GACGTCGGCGCGCAGCCTGCCGGCACGCCCGGTGGAAGGAGTCGCCTACGTAGCCGCCGA
TCTGTCGACGGCCGAGGGCACCGGCATTTTCGCCCACGCCGTGCTGCAGGCATGGGGCGG
CGCAGACATCCTGGTCAATGTGCTGGGGGGATCAAAGACACCAGCCGGTGGCTTCGCAGC
GATCAGTGATGCGCACTGGCTTGCCGAGCTGAACCTGAATCTGATGCCGGCGGTCCGCCT
GGATCGTGCCTTGCTGCCATCCATGCTCGCGCAGAGCGCTGGCGTGATCATCCACGTCAG
TTCGATCCAGCGCATGCTGCCTCTGCCGGAGTCCACCACCGCCTACGCCGCCGCCAAAGC
GGCACTCACGACCTACAGCAAGTCGCTTTCACGAGAGGTCACCCCCAAGGGCGTGCGGGT
GCTGAGCGTAGCGCCGGGCTGGATCGAGACAGAAGCATCCAGGGAATTTGCAGAACGGAT
CGCTGCGGAAGCGGGAACCGACTATGAAGGAGGCAAGAAGGTGGTCATGGACTGGCTCGG
CGGGATCCCGGTGGGACGGCCCGCGGCACCGCAGGAGGTGGCCGATCTGATTGTGTTCCT
GGCGTCTCCCCGGTCGGCGTCGATTGCCGGAACGGAGTATCGGATCGACGGCGGCACGGT
TTCGACCCTGTAGCCAACAGGCGTCGTCCTGCTCCCACCGCCAGAAGGAAAGCCCCGCTC
ACGCGGGGCTTTTGTTTTCCAGGTCGGTTGCGGAGTTGTGCCTCGCAGCATTGATTTTCG
TGCACTGCGACTTGCAAACACACAAATTCCTCCCCTATGGTGCAATCGATTGCATTGCAG
TGAATCCTCAGTGTTTGATGTCGGTTGGGAGGCCGGCAGGTGGATGTCCATCCATTCGAT
CAGACCGGCTCCGGCGACGGGCCTCACGCGGCGCGATGCGTTGCGCATGGCGGTTGCTGG
AGGCGTAGCGCTGGGTACTGCGGGAGCGTTGCCTGCATTCGCCGCCACCGCAGCGCTCAA
GGGCAACCTGAAGCACTCCGTGGCGCGTTGGACCTTCCCGCAGCTGTCGGTCGCCCAGCT
CTGCACGACGGTGAAAGACATCGGCTTCGCCGCCATCGACCTGGTCGGCCCGGAAGACTG
GCCCACGCTGAAGGCGAACGGCGTCTACAGCTCGATGTGCAATGGCGCGGAGCTGGGCCT
GACCAAGGGCTTTGCCGGCCGCGAATTCCACGACCCGCTGGTGGAGCGCTACACGCGGCA
CATCGACCTGGTCGCCGATGCCGGTTACCGCAACCTCATCTGCTTCTCCGGCAATCGCAA
TGGCATGGACCCCCATGACGGCATGGCCAATGCCGAAGCCGGCCTCAAGCGCATCCTCGG
GCATGCCGAGAAGCGCGGCGTGGTGCTGGTGATGGAGCTGCTGAACTCCAGGGTCGATCA
CCACGACTACCTGTGCGATCACTCCGCCTGGGGCGTGGAGCTGTGCCAGCGGCTCGGCTC
GGACAATTTCGGCCTGCTCTACGACATCTACCACATGCAGATCATGGAGGGCGACATCAT
CGCCACCATCGGCAAGCATCACGCCTGCTTCAAGCATTACCACACTGCAGGCGTGCCGGG
CCGGAACGAGATTGGAGACCAGCAGGAGCTCCACTATCCGGCCATCTGTCGCGCGATCCG
CGACACCGGTTTCAAGGGGTATCTGGCGCAGGAATTCACGCCTGCAGCGCCCGATCCCGT
TGCCTCATTGCGCGAGGCGATCCGCCTCTGCGACGTCTGAAACGATATCCACCCAGGTGA
GAGACCATGGCAGATAATCACTACGACGCCATTGTTGTTGGCTCGGGAATCAGTGGCGGT
TGGGCAGCGAAGGAGCTGACCGAGAAGGGCCTGAAGGTCCTGATGCTGGAACGCGGGCGC
AACATCGAGCACGTCAAGGACTACGTCAATGCGATGAAGGAAGCGTGGGACTTCCCGCAT
CGCAACCGGCCGACGCAGGCGATGAAGGCCGCCTTCCCGGTGCTGATGCGCGACTACGGC
CTGGCCGAGAACCTGGAAGGAATGTGGGCCAACGAGCAGGACTCACCCTACATCGAAACC
AAGCGCTTCGACTGGTTCCGTGGCTACCACGTAGGCGGGCGCTCGCTGATGTGGGGCCGG
CAGAGCTATCGGTTTTCCGACCTGGACTTCGAAGCGAACCTCAAGGATGGCATCGCCACC
GACTGGCCGATCCGCTATGCCGACATCGCGCCGTGGTACGACCATGTAGAGAAGTTCGCC
GGCATCGCCGGCACGCGCGAAGGACTGGACGTGCTGCCGGACGGCGAGTTCCTGCCGCCG
ATCCCGTTGAACATCGTCGAGAAGGACGTGGCCGCGCGGATCAAGAAGGCCTTTGGCGGA
ACGCGGCACATGATCCACTCGCGCACCGCCAACATCACCCAGCCGATGCCCGAGCAGGGG
CGCGTGAACTGCCAGTACCGCAACAAGTGCATCCTGGGCTGTCCCTTCGGTGCCTATTTC
TCGACCCAGGCGGCGACGCTGCCAGCGGCGACGAAGACCGGCAACCTGACCTTGCGGCCG
TTCTCGATCGTCAAGGAAGTGCTCTACGACAAGGATCGCAAGCGTGCGCGCGGCGTGGAG
GTGATCGATGCCGAGACCGGGCAGACCTACCAGTACACCGCCAAGGTCATCTTCCTCAAT
GCATCGTCGTTCAATTCGACCTGGCTGCTGATGAACTCGGCGACCGATGTGTGGGAGGGG
GGACTGGGTTCTTCGTCGGGCGAGCTGGGGCACAACGTGATGGACCATCATTTCGGTGCG
GGCGCCTCGGGCCGGGTCGAGGGCTACGAAGACAAGTACTACTTCGGCCGCCGTCCGTGC
GGTTTCTACATTCCGCGCTTCCGCAACGTCGCGGCCGACAAGCGCGGCTACCTGCGCGGG
TTCGGTTACCAGGGCGGTGCCAGCCGCACCGGCTGGTCGCGCGAGATCGCCGAGCTGAAC
ATCGGTGCCGACCTGAAGGAGGCGCTGACCGTACCGGGCGACTGGCGCATCGGCATGACC
GGGTTCGGTGAAATGCTGCCGCACCACGACAATACGATCCGCCTGGACCACGACCGCAAG
GACAAATGGGGGCTGCCGGTGCTGGCGATGGACGTGTCCATGCGCGCCAACGAACTGGCG
ATGCGCAAGGACATGGCCGCCGATGCTGCCGAGATGCTGGAGGCGGCTGGCGTCAAGGAC
GTGAAGATGCACGACCACGACTATGCCCCGGGCAAGGGCATCCACGAGATGGGGACCGCA
CGCATGGGACGTGACCGGAAGAGCTCGGTATTGAACGCGCACAACCAGGTCTGGGATGCG
CCCAACGTCTATGTGACCGACGGTGCCTGCATGACCTCCAGCGCCTGCGTGAATCCTTCG
CTGACCTATATGGCGCTGACCGCGCGCGCGGCCGACCACGCGGTACGCGAACTGAAAGCG
GGGAACCTCTGATGGATCGCCGCGAACTGTTGAAGATGATCGTTGCCGCCACCGGCGCGG
CCATGGTCGGCCTGCCTGCGCTCGCGCAGGGAAACGCCGCCGCGGCACCGGTGAAGGCCC
TGTTCTCCGATGCCGACATCGGCACGCTGGACGAGATCGCCGAGACCATCCTGCCGCGGA
CCCGGACGCCAGGGGCGAAGGATGCCGGCGCTGGCCTGTTCATGGCGACCTTCGTCAGCG
ATTGCTACACCGCCCGGCAGCAGGCAACGTTCCGGGCAGGCCTGGTCGATATCGACAAGC
GCGCCGGCGGCCGGTTTGTGGCGCTTGCGCCGGAAGCCCGCACCCAGTTGCTGCGAACGC
TGGACGCCGAAGCCAAGGCGCGCTCTGCCGACGTGACCGAGACCGGTACGCCTGAAGAGG
GCGAGGCGATGCCGCATTACTTCACGATGATCAAGCAGCTGGCCATCTTCGGCTTCTTCA
CCTCCAAGGTCGGGGCGACCGGCGTGCTGCAGTACGTCGCGGTGCCCGGCCGCTACGACG
GCGACCTCGCCTATGTCCCCGGTACGCCCGCGTGGGGGACCAGCTGATGGACACCACCCT
GATGATCCGCCCTGCGTTGATCACTGTGGGCCTGCTGGCCGCTGCATCTGCATTCGCGCA
GGACAGTGCCGACGCTGCGCGCGACCCGAAGAAGACCGAAGTGTGGACCCCCGTGCCCGC
TGTCGTGGCCACGCCGCCAGGCAAGGCCCCCTCCGACGCGATCGTGCTGTTCGATGGCAA
GGATGTCTCCGCGTGGGAATCGGAGCAGGGCGGACGCGTGCCCTGGAAGGTTGCCGGGGG
CGCCATGACCGTCGTTCCGGGCAGCAAGGGCATCCGCACCCGGCAACGCTTCTGCGATGT
CCAGCTGCATGTGGAGTGGCGCACGCCCACTGACACGAAGGGCTTCGACGGCCAGAACCG
GGGCAACAGCGGGATCTTCCTGCAGGAACTGTATGAACTGCAGGTGCTCGACAGCTACAA
CAACCCGACCTATGCCAATGGCCAGGCGGGCTCCATCTACAAGCAGGCCACGCCGCGGGT
GAATGCCTCGCGCGCGCCGGGCCAGTGGCAGGCCTACGACATCATCTGGAAGGCACCGCG
CTTCTCGGTGGGCGGTGGGCTTGTGTCGCCCGCGCGCATCACGGTGCTGCACAACGGCGT
GCTGGTGCAGGATGACACCGTGCTGGCAGGCAAGACCGAGTACATCGGGGCGCCCTCGTA
TTCGCCCCATGCGTGTGCGCCGCTCTATCTGCAGGAGCATGACTCCAGGGTCAGTTACCG
CAACATCTGGGCGCGCGAGCTGTAGCCGCACACGGCCGGCGTGGTCGCCGGCCGCTTACT
TCGCCAGGTAGCTGGCGATATCGTCGATCTCCTGCTGTGACAGCTGGGAGAAGGGCGGCA
TCAGGCCGCCGCCCTTGCTGATCTTTTCCTTGATCTGTGCAGGTGCCATGCGCTTGCCGA
TGTCGGTGAGTGCCGGGAACGCGCCCGGCATGCCCGCGCGATCGGCGCCGTGGCAGGCCA
CGCAGTTCGCGGTGTAGAGCTTTGCTCCCGCAGCCGGGTCGCCCTTGCACCAGGCGGCTG
TCGCAACACTCATGCCGCCCAGGGCCACCGCCATTGCCAGGATCATTTTCATGTGGGGCT
CCTTGATGCGTCAGCGCCGCGCACGGGCAGGCATATTGGTGGTCAGGTGTTCACGCAGAT
AGTCGGCGCCGGCCTGGACGACCTTGGCCGGCTCGCGTGGCTGGTCGTGCTCGATGATGT
ACCAATGCACGCCGGCGCCCCTCGCAGCAGGCAGGATCGTGTTCCAGTCCAGTACGCCCT
GGCCGACCGCAGCGAATCCGCCTTCGTCTTCGGCCTGGCCCTTGAGCGCATTGTCCTTGG
CGTGTACCGCGAATACGTGGCCGCGGAACTTTCCCAGCATCACCGCCGGGTCCAGGCCCG
CACGCGCGACCCAGGCCAGGTCCAGCTCGGTCTGCAGGTCGGGGCCGGCAGCGGCGAACA
GCAGTTCCAGCCCGGTCCTGCCATCGAAGTCGACCAGCTCGAAGTCGTGGTTGTGATAGG
CCAGGCGCATGCCCTTGCCGCGCACCTGTTTCGCGATCCGGCCCAGTTCCTGTCCCAGGG
CGGTCCAGCCGGCGGCATCGCTCGGGCGTTCCTTCCTGTCCAGGTACGGCACCACCAGCG
TGGTGTTGCCGATCGACCGGTTGAAGGTCACCACCCCATCCAGGTTGCTGCGCAGCTCGG
CCAGCGGCACATGCGATGAAATGGCCTTGATCGAATACCGGTCCAGCAGCTGCTTCAGTT
CCGCGGCACTGACGTTCTGCGTGCCGACGGTTTCCACCGCGCGCACACCGGCATCGTGGA
CGATCTTCAACTGTTGCTCGAGCGAGCCGGCATTGCGCAGGGTGTACATCTGCACCGCGA
TCGGCTTCTGCGCGCTGGCGGCTTCGACTGCGAAGGCGGGCAGCGCCGCGAGCAGCAGGA
CGAGGCTTGCACTTCGACGGACAAGGGCTTTCATCAACAGATCCTCCCGGGATTCAACCG
ATGGTGGTCCAGGCGCGTGACCTGGCCGATGCAATGACACGATCAACGATCCGCGCCGAA
CGCATGCCGTCCTCGAAGGTGGGCAGGCCGTCCGGTTGCTCGCCGTCGATAGCGCGATAG
GTGTCGGCGACAAACGCCTCGAAGCACTGGGCGTAGCCCTGCGCGTGCCCGGCCGGCAGC
ACCGACAGCCGGCGCTGTTCGGCAGTGCCCGCGCCGGGCCCGCGCACGAAGATTTCCTCG
CGCTGGTCGGGCAGGCCGATCCACAGCCGCTCGGCGTCCTCCTGGTCGAAGGCGATGCTG
GCGTTGGCGCCGTCGATCTCGAACCAGAGGCGGTTGCGGCGTCCGGCCGAAACCTGGCTC
ACCGTCAACGACGCCAGCGTACCGGCGCCGGTCCTGAACATCGCCGTTGCCACGTCCTCG
CTCGCGACCGCCTGCGTCGCGCCGTTCGCTGCCGGTGTGCTGAAGCTCTGGCCGGTGACG
GCGCTGCGTTCGGCGATCACCGTGGCAAACGCCGCGTTCACTTCGGTGAAGCGCTCGCCA
CTGACCCATTCGACCAGGTCGCACCAGTGCGAACCAATGTCGGCGAACACGCGCGAGGTG
CCGCCCAGCGCCGGGTCCACGCGCCAGTTGTTGCTGGCCGGGTCCAGCAGCCAATCCTGC
AGGTAACTGCCATGGATCAGGTGCAGCGGCCCCAGGTCACCCTGGGCGATGCGTGCACGC
GCCTCGCGCACCACCGGGTGGTAGCGGTAGACGAAGGGGACGGTGGCAACCAATCCGGTC
GAGGCGGCCAGTACCGCCAGCGCCTGCGCATCGTCCAGCGTCGTCGCCAGCGGCTTCTCG
CAGATCACGTGCTTGCCGGCTTCCAGCGCAGCCTGTGCCATGGCGCGGTGCAGATGGTTG
GGCGTGCACACGTGCACCACCTGTACCTGCGGATCGGCGATCACCTCCTCGATATTCAGG
TAGGCGCGCGGGACATTCCAGGAGTGCGCTGCCTCATGCGCGCGCTGCGGTGACGAGGCG
GCCACGCCGCGTACCTCGGCGCCGGCGAGCAAGGCCGCGCGGCGGTGCACGGCGCCGATC
ATGCCGGTGCCGACGATGGCGATTCCAAGCTTGGGCATCGACGGGGATCCTCAGGGTGTG
GAGGGCGCGGCCGCAGCCGCCGGCCGGTCGCGGAACAGCAGCAGGAAGGCGACCAGCACC
ACCAGCGCAACAGCGGCCGGGAACAGCCAGATCTGCTGCCAGTCGGGACCGGCCTCGGTG
GTGAAGTGCTCCACCACCGCGCCGGACAGGAAGGTGCCGATCAACATGCCCACGCCATAG
GTGGCCAGGGTGATGAACCCCTGTGCGCTGCTGCGCACGGCGGGGCCGGCATGTGCATCG
GTGTAGATCTGGCCGGTGACGAAGAAGAAGTCGTAGCAGATGCCGTGCAGCACGATGCCG
ATCACCAGCAGCGGGAAACCGCCACCTGCATCGCCGAAGGCGAACAGCGCGTAGCGCACC
ACCCAGGCGGCCATGCCCACCGCCAGCATGGTCTTCACCCCCAGCCGCACGAACAGGAAC
GGCATGGCCAGCATCAGCAGCACTTCGGAAACCTGGCCCAGCGACTGCAGGCCTGCCGCG
CCGCGCACGCCGAGGTCGTTGAGATAGGGATTGGTGAAGTTGTAGTAGAACGACAGCGGG
ATGCAGATGGCTATGGAGGCCAGGAAGAACACCAGGTAGGCGCGCGACTTCAGCAGCCGC
AGCGAATCCAGCCCCAGGATCTGCCCCAGCCCGGCATCGCGCTGCTGCGCCAGTGGCGGT
GTGTGCGGCAGGGTGAACGCATACAGCCCGAGCACCAGCGACGCCGCCGCCGCCATCCGG
AACGTCAGCTCAAGCCGATGCGCCTGTTCCCAGCCCAGCCAGCCGATCAGCACGCCCGCC
ACGATCCAGCCGATGCTGCCGGCCACGCGGACCAGCGGGAACTGCTTCTCGGGTGATTGC
ATGTGCCGCATGGCCACGCTGTTGGCCAGTGCCAGGGTCGGCATGAACAGCAACATGTAG
CCCATGACGCACGCAGAGAACATGCTGAAGCTGGTTGCCGTGGACGCCAGCCACATCAGC
GCGGCACCGGCCAGATGCAGTACCGCAAGGATGCGCTGCGCCGCGAAGTAGCGATCCGCG
ATCAGCCCGACCAGGAACGGCGCCACGATGGCACCGATCGACTGGCTGAGGAACGCGGTC
GCCACCTGGCTCGCGCTGGCCTGCAGCGGGCCCTGCACCAGGTAGGTGCCCAGGGTGACG
AACCACGCCCCCCAGATGAAGAACTGCAGAAACATCATCGCGCCCAGGCGCGACATGGCG
TGCGTCATGGCTTGCCCTCCCGGGGCGGTCTTGGCTCAGATTCCCAGCATGCGGTGCAGT
GATGCGGCGTCGGTGCCACTGTCGGCGAAGTCATCGAAGGCGCGTTCGGTCACGCGGATG
AGGTGGTCGCGGATGAAGGCGGCACCCTCGCGCGCGCCGTCTTCCGGGTGCTTCAGGCAG
CACTCCCATTCCAGTACCGCCCAGCCGGGGAAGTCGTACTGCGCGAACTTCGAGAAGATC
GCCTTGAAGTCGATCTGGCCGTCACCGGGTGAACGGAACCGGCCCGGACGGTCGATCCAG
TCCTGATAGCCGCCGTACACGCCGCTGCTTGCGCTGGGGCGATGTTCCGCGTCCTTGACG
TGGAAGATGCCGATGCGCGCGTGGTAGCGGTCGATGAAACCGAGGTAATCCATCTGCTGC
AGCAGCAGGTGGCTGGGGTCGTACAGGATCTTCGCGCGGGGATGGTGGTCGACCTCATCG
AGGAAGCGCTCGAAGGTCGCACCATCGTGCAGGTCCTCGCCCGGGTGGATCTCGAAGCAC
AGGTCAACGCCGCAGGCATCGAACGCATCCAGGATCGGGCGCCAGCGACGGCCGAGTTCG
GCGAAGGCTTCTTCCACCAGTCCCGGCGGGCGCTGCGGCCAGGGGTAGAAGTAGGGCCAG
GCCAATGCACCGGAGAACGTGGCATGCGCGGTCAGCCCCAGGCGCTGGCTGGCCTGCGCC
GCCAGCCGCAGCTGCTCCACCGCCCAGGCCTGGCGGGCGGCCGGGTTGCCGCGCTTGTCC
GGTGGCGCGAATCCGTCGAACAGGCTGTCGTAGGCAGGATGGACGGCAACCAACTGCCCC
TGCAGGTGGGTCGACAGTTCGGTGATCTGCAGGCCGTGCCCGGCCAGCATGCCGGCAATG
TCGTCGCAGTACGCCTGGCTGCGCGCCGCCTCCGCCAGGTCGAACAGGTGGGGCGCGGAG
GTGGGGACTTGTACGCCAGAATAGCCCAGACCCGCGGCCCATCCGGCCAGCGTGTCCAGC
CGATCAAAAGGAGCTGTGTCGCCGATGAACTGCGCCAGGAACAGCGCTGGACCCTTGAGC
GTCTTCAACGTGATTCGCCCTCGATGCAATCGATTGCATTATCCTAGCAGGGGCTTACGC
AGGACCTGTTGTGCAGTGCACAGCGGGCAGGAGGACTGACGCCATGGCCACCATCTACGA
CATCGCAAAACACGTCGGCGTGTCCGCCGGTACGGTGTCGCGCGCGCTTTCCCGGCCGGA
CAAGGTGCTGCCGGCCACCCGCGCGCGCATCGAGCAGGCCGCCGCCGCACTGGGCTATGT
GCCCAACACGGTGGCGCGCACGCTCAAGACCCAGCGCAGCGGCAAGATCCTGGTCACCGT
CCCGGACATCGCCAATCCGTTCTTCGCGCAGATCCTGCAGGGGGCGGAGGAGGCCGCGCA
GGCGGTGGGCTATGCGGTCCTGCTGGGCGATACCCAGCATCAACCCGATCGTGAGGAGCG
CTACGCGCAGATGCTCCGGCGCAACGAGGCCGACGGCATGATCGTGCTGGGCCATCGCCT
GCCACCGACCGCGCGCGAGATCGTCGAGCAGCGCGGCGCCGCCGCACCGGTGGTCAACGG
CTGCGAGTTCGACCCCGCGCTGGGCATCCCCAGCGTCCACATCGACAACGCCGCCGCCGC
ACGCGCGGTGATGGAGCATCTGTACGGGCTGGGACACGAACGGATTGCGGTGGTCGGCGG
GCCGCCTGACAATCCCCTGCACCAGCAACGGCTGGAAGGGGTCCGCGCGGCCGGCAAGGC
GCGTGGCCGCCTGCGCCAGCTGAGCATCGTGCCGGGTGACTTTTCCGTGGAATCCGGCCA
TGCAGCGGCGATGGCGCTGCTGGATGGCACGGCCGCGCCGACCGCGGTGTTCTGCTTCAG
TGACCAGATGGCACTGGGTACCCTGGCCGCTTGCCGGGACCTGGGCATCCGCGTGCCGGA
CGAGCTGTCCGTGGTCGGCTTCGATGATCTGGCGTCCTCCCGCTACCTCACGCCCCCGCT
GACGACCATCCGGCAGCCGATGCGGGAGATTGGCGAGCGTGCGGTCAACCTGCTGCTCGC
CATCATCGAGCACGTCGATGTGCCGCTTCAGCAGACGCTGGAGTTCAGCTTCAAGCTGCG
TGGCTCGACGGCTGCGCCCCGCCCCGGGTAACCACGGGGAGCGGGAGGGGCAGCGGCAGC
GGCCCGCGCGATATCGCGCAACCTTGATCCCGAATTGACGCAAAGCTGTCAGACTCATCG
CAGGCAGCCCGGCAAGGGCCGTAGCACCAGGTGCGATCGCGCAAGGGGGTCGGCAATGCC
ATTCTTCACCGATTCGGCGGAAGGCGCGGTCGAAGGCATTGGCGCGGCACGTCGCATTGG
CTGGATGCGTTTCGTCGGCAATGGGCTGGGGGCGATCCCCATCGCTTCGATCATGCTTGA
ACGCCAGGACGGCGGGCTGGCCTGGCTCCTGCTGCTGCTCAACGCGCTGGCGTGGCCGGC
ACTGGCACTGCGGCTGACCCAGCGCTCCCGCCAGCCGGCGGTCGTCCAGTTCCGTTGCAT
GGTGGCCGACTCCTTCTTCGGCGGTGGCTGGATCGCCTTCATGGCGTTGAGCGCGGTGCC
CAGCGCACTGTTCGCCGCGCTGCTGGTGGCCGACAAGATCGCCGCCGGTGGCGTGCGCCT
GGCGATGCGCGCCACGCTGGCCCTGCTGCTGGGCTTCGCACTCACCTGGTGGTTGCTCGG
CTTCCCTTACCAGCCGGTCACCTCGCAGCGCACGATCGTGCTGAGTGTCCCGTTCCTGTT
CGTGTATGGCATCGGCCTCAGCATTCTCAGCTGGCAGCTGGCGCGCCGGGTCAAATCGCA
GAACCGTCAGCTGCAGCGGCTCAGCCGGATGGACCCGCTGGTCGAGCTGGCCAACCGTGG
CTTCCTGATCCTGCGTGCGCAGCAGGCGCTGGACCGGGCACAGGGCCAGGGCGGTTTTGC
CTGCCTGCTGATGCTCGATGTGGATGATTTCAAGCGCATCAATGACTCGCATGGCCACCG
CGCCGGTGACGAGGTACTGCGGCATATCGCGGCGACATTGCGCACCTTTGCCCGGCCCGG
TGATACGCCCGCGCGGCTGGGGGGCGATGAGTTCGTGGTGCTGCTGCGCGACTGCGCACC
CGTCGATGCGATGCACGTGGCCGAGCGGGTGCGCCTGCACCTGCTGGAGGCCGCGCAGCA
GGCCACGCCGGGTGTGGAGTTCAGCGTCAGTATCGGCATTGCCGCCACACCGCGTGGCGG
CAGTGTCGAGGACTGGTTGGCACTGGCCGACCGCGCGCTGTACCACGCCAAGCGGCAGGG
CAAGAACACGGCCAGCTACGGCGAGTGAGTGCGGCACGGCCGCCGCCGAACGAGGGTGAA
ATGCCGGTTCATCCTGCACGCGGAATCGGCACGCCAATCCTCTACCATGGGCCACCCCGC
CCGGACGCGCTCCCATGCAAGACGCTCTCGTTGCCCAGCCCAAGCCCCCCATTCCAAGGA
TCGCGGCGTGGCTGATGATGCTGCTGGGCATGTGGCTGGCGCTGAAGCTGGGCCTGGTGG
TGACCCTGCTGTCCGGCCTGCTGGTGTTCCAGCTGACGCACGTGCTGGCCTCCACCGTGG
AGGGCAAGCTGCCGCCGGGGCGGGCACGGGCGATCGCAGTGATCGTGCTGTCGGCGATCA
TCATCAGCGGGCTGGTACTGGCCGGCATCGGCGTGGCCTCGTTCTTCCGCAACGAGACCG
GCGGCCCGGACGCATTGCTGGCGCGCCTGATGGAGATCCTCAACACTTCGCGGCACCAGG
TGCCGGCGCTGCTGCAACCCTACATTCCCGAAGACATGCCGGCGTTGCGCGCGGCGCTGA
ACGACTGGGCCGCCGAGCACCAGCGGCAGCTGGGCGTGGCCGGTACCTCGGTGGTACAGG
TCGGCGTGCGCGTACTGATCGGCATGGTGCTGGGCGCGATGATCGCGCTGTATGACGAAC
TGCCGCTGCCGAAGATGGGCCCGCTGGCGCAGGAGCTGGTCGGGCGCACCAGCCGCCTGG
CCACCGCGTTCCGCCAGGTGGTGTTCGCGCAGGTGAAGATCTCGCTGCTGAACACCGTGT
TCACCGCCATCTTCCTGCTGGGCGTGCTGCCGTTGTTCGGCGTGCACCTGCCGCTGTCCA
AGACCCTGGTGCTGATCACCTTCCTGGCCGGCCTGCTGCCGGTGGTGGGCAACATCATTT
CCAACACGATCATCGCCATCGTCGCGCTGTCGGTCTCGTTCTATGTGGCGGTGGCGGCGC
TGCTGTACCTGATCGTGATCCACAAGCTGGAGTACTTCCTCAACGCGCGCATCGTCGGTG
GCGAGATCCAGGCGCGTGCCTGGGAGCTGCTGCTGGCCATGCTGGTGATGGAGGCGGCCT
TCGGCCTGCCGGGCCTGGTCGCCGCACCGGTGTTCTATGCCTACGTGAAGCGCGAACTGG
TCGACCAGCGCTGGATCTGACGCGGCGGGGCATGACGTAATTTGCCCCGATTCGACAACC
CGTGCGGCCTTTGTCGGTGCGCTCGCGGCGGGCGCGGTATACCCATGGCAACGATTGATC
CGGTAGCGGCTTGGCGCCTGTGCAGGCGGCCGCTACAGTGTTGTGCACTACAGGGGAAAT
GTGCATGGCCCGCAAGGCGTCGCCCATCGGATTGCGGACCTGGGTCTGGATCCTGGCCGG
GCTGTTCGTAGTCTGTACGCTGCCATTGATGGCCATCGCGCTGGTGCAGGGCACGCTGCG
CTTCACTGCCGCCGAGGACAACCTGGTCAGCCTGCGCCAGCTGCGGCAGACCTTCGACCT
GGCCAACCTGGTGTCGGCCGAGCGCGGCCCCGCCAACAGCCTGCTCGGGGCCAACACGGC
CGATGCGGGCGAACAGGCCCGGCTGGCGGCGGAGCTGGCAGTCGCGCGCAAGCGGGTCGA
TACCGCCCTGCAACGCCTGGACACCGTGTTCAACGCTGACCCGGGCGTGGTCGACGAACA
CGGGCTGCTGGCCGATGCGCAACGTCGCCTGCAATCGGCGCGGGCCGCGGTGGACCGGGT
GGCGGCACAGCCGCATGGCGCGCGCCAGGTGGAGGACGTGGAGCGCGCGATCAGCAGCAT
GTTCGCCGTGGTTGATCGCCTGCACGTGCTGACCTCGGCGCAGATCAACGTGCTGGTCAG
CGCCGACCGCGAAGCGGCGATTCCGGCGATGCAGGGCCAGGTGCTGATCGACCTGCGCGA
GCATGGCGGCCGCCTGGCCTCGAACGTGATGGCGCCGGTGGCGGTACCGGGGGCCTGGCG
TGACGAACAGGTGCGGGCGGCATTGCAGACCGAAGGCCGCCTGCTGGAGCTGTGGCGGCT
GGCAGGCAGCCATGAAGCGGTGTTCCGCAGTGATCCGGCGCTGTCCTGGCATTGGGACAT
GGCGCGCCGGCAGTTCTTCGGCGAATCGCTGCCGATGATCGAACAGTTGATCGAGGATGG
CCGGCGCGGCGTGCCGCCGCCGTGGACCACCGCCGAATTCACCACCCGCTACGTGCCGAC
CCTGCGGTCGCTGGAAGCGCTGCGGGACGGCTACCTGAGCGTGTCCATCGCCCGTTTCGA
ACGCACCCGCAATCGCGAAGCGACGCGCCTGGTGGTGCTGGTGGCGACGGTGCTGGGCAC
GCTGGTGGTGCTGGGCGTGGCGCTGCGCATCGCGCATCTTCAGATCCTGCGGCCGCTGCT
GCAGGCGCAGAAGCAGGTCATCCAGATCGCCTCGGAAGCGCCCGGCCCGGAGCAGCATGT
GACCCACCCGCTGGCCGAGATGCAGCGCCTGTTCGATGCCATCGAAGTGCTGCGCGAGAA
GTCGCGCGAGCGCTCGGCATTGACCAGCGAGCTGCGCCAGCTGGCCGGCACCGATGAGCT
GACCGGGCTGTTGAACCGGCGCGCGCTGGACGAGTTGGTGCAGCAGCGTCATGCCGACGG
CGGCAACAGCGCGGTGGTGATCCTGCTGGACGTGGACCGCTTCAAGGCGATCAACGATGG
GCACGGGCATGACGCCGGTGACGAGGTGCTGGTGCAGGTGGCGCAGCTGCTGCAGCGCCA
CCTGCGCCGCAGCGACAGCATTGCCCGCTATGGTGGCGAGGAGTTTCTCGTGTTGCTGGC
CGACGGGGATCTGGCCGGTGGCCGCCAGCTGGCCGAGTCGCTGCGGGTGGCGCTGCAGCG
GCTGGACATCGCCCTGGTCGGTGGCAAGGTGCTGCGCGTCACCGCCAGCTTCGGTGTGGC
CGAGGGCGGCACCGACGCGCTGGGCTGGCGCACCCTGCTGCGTGCCGCCGACGCGGCCAT
GTACCAGGCCAAGGCGCAGGGCCGCGACCGCGTGCACGTGGCCGGCGGCGGCCGCAACGC
ACGTTGACGGCACCCATCAGCCGATCTGCGCATGCACGCGCCGCAGCGTGCGCGCAATCA
TCCGGCGCGCGATGGGACGCGGCACCGAGAGTCCACGCCAGCGCAGCGCACCCACGCGGA
AGGTGGCGCTGGCAGTGGCCAGCACCTTGCCGGCCGGGTCGGTCAGCCAGCCGCGGGTGA
AGGCGATGCTGCCCTTGCTGTGCTCGACTTCGCCCCAGCCGATGATCCGCCCGGGCCGTG
CGGGGCTGACGAAACTGGTCTTGGATTCGACCGTGACCGCGATGCGGTTGGCAGGCAGGG
TGGCGTAGATCGCTGGCCCCATGCAGTCGTCCAGCATCGCTGACAGGAAACCGCCCTGCA
CGTTGCCCATCGGGTTGGTGAGCACCGGCCCGGCCTCGAACTCGACCTGGATGCGGCGCA
GTGCATCGTCGTAACCGACGAAGCGCCAGCCGAGCAGGGTGCCGGCCTGGGAGCGTGGAA
GATCACCGTTGACCACGCTGTAGAAGATCGATTCGGGATTCATCGTGGAGCCTCGCGGGG
GAGAGGGGAGAAAAAGAACTCACTGCGGTAGCGACAACAGGGCCAGCACGAATCCGATGA
CCGACAGCAGCACCACCGCGGCGCCGGCGGGCACCGGTGTACGCGCACCGGTGCGTCGCC
GCACGCCGGAAGCGACCAGGACCGGCGGCAGGGTGGCGACCAGGCAGAACAGCTGGAACG
CCAGCAGCTGCGGCAGTGCGAAGTGACCTCCGAAGAAGATCAACCAGGCCAGCATCACGC
CGGCACCGGCCAGTGCGATCCAGGCAGCGCCGACCACGCGGATGAGTGCCATCAGCAGCA
CCTGCATGCGGGGGTCGATCTGTGCCCACGGCCTGTCCACGGCCTGGCCGTGGTAGGGCA
TGAAGTCGGAGCGTTTCAGATAGGCCGCAGCAAACAGGCAGACAATGAAGAACGCCAACA
GGTAGCAGCCGAACGCGAGCCAGGCGGACAGGTCCATGTGGAGGCCATGCGGTTGCGGAG
GAAAGGCCGCGTTTGTACCGGCAGCCATGCCGGTCGCGCCACGGGGTTGCGCGATTCTGG
GGCAGCACGCCGTTAGGGGCGTGTCGCGGCTTGCAGGGCCGTTCCTCCATCTGCCGTTAA
CGCCAGTGTGGTGGTGAGGAATGCGTCACGTACGCGCCATGCGCTCTATCTCGTTTCCTG
TGAAGAGGCCGCAACTACCCCTCCACGCCCAGGTCACCGCGCTGCGCAGACGCTGGGATT
CCATTCCATGAAGGACGACGCCATGACCCAGCTCACCCTGCCCGAACTGGCCAGGAAAAT
GGCCGGCATTGATTTCAGCCTGCTGCAGACCCACGCCGGTGGAGAGATTGCCGGCCGTCC
GATGAGCAACAATGGCGACGTGGACTATGACGGTGACAGCTGGTTCTTCACCACCGAAGA
CACCGACATGGTGCGCGAGATTGAAGCTGACCCCGCCGTTGCGCTGGGTTTTTCCGGCAG
CAAGTCGCTGCTGGGCAAGCCGCCGCTGTTCGTGCACGTGCAGGGCAGGGCTGTGCTGGT
GCACGACCGGGCCACGATGAGCCAGCACTGGGTGAAGGACCTGGAGCGCTGGTTCGAACA
GGGCGTGGATACACCGGGACTGGTGCTGATTCACGTGCGCGCCAGCCGCATCCACTACTG
GGATGGCGAGGACGAGGGCGAAATCGTGATCTGACCGGAACCGCGCAGCGCCCGGCGCAT
CGCGTTCCACGGTCAGCAGTGCGCAGGGTGTGCTGCCGGATCCTCAAGGTTGGCCAGTTC
CGGTGCCAAGGCGTGCTCCACCGCACGCCGCAGCAGTGCCGGTGCGACATAGTGCCGGTG
CCCGGCGTCGATCAGGGCCATGTACATGCCGCCGAACGCATTGAGGGTCTGCACGCGTGA
GCCCAGGCTGATCTCGACATGTCCATCGCGATGCCGCTGCACGCGCACGCTGCTGCGGAA
ACGCAGGTGCCGATCGTCGGCGCCGAGCAGGACTTCGGCGTCGTTGTCCTGCGTATCGAT
GTGCGAATCCAGCACCGGGAATCGACCAGCGAACAACCGGCTGCGATCGGTCGACAGCAA
TGACGACACCGGGCATCCCAGCGGCGACGTGCGCAACCGCAACGGTGCCACCAGTCGGTT
TCGCAGCGCCATCAGCTGGCCTACGCCGCTGGGTGGATTGCGCAGGAAGCCCTCCAGTAC
GTCGGCCAGCAGCGCCGACGCGGAACGGTGGACCACCTGCGAGGGTTCCAGGCACAGGGT
GGTCAGGTCCTGGTAGTGGCTGTGCGGCAGCGCTGTGGTCAGCAGGCCATCGGTGGGCGC
GGGCCGCGAATGGATGGGATAGGCCGGTGTGGCACGTTCGACGAACCCGCGCAGCGGCCG
CATGGGGATGCGGCGCAGCGGGCCGAGCAGGGCACGGGTACGCGCGCACAGGTGCGCGCA
CACGCTGGGAGGTGCCGCCTGCAGCGACAGCTGCAACAGCGGTGCCGCCGCAAGCGAGGT
GCACGAAGGCCAGTACGATTCCGGAAGCACCTCGGTCAGGCTGGGGATATCGGCGGCATT
GCGCTCCACCTGCGCACGGGTCTGCTCGCTCATTCGGCCTGCCAGTTCATCGCTGTGGCA
GGACAGCGCAAACAGCGCCGGATGTGCAGGATGGTTCGACGCGAACTGGTGCCAGGTGCC
GCCGCCGAAGCGCACGGTAAACAGGCAGTCCGGTGGGATGCGGACGCGCCGAAGCGTGCG
CGCGAAGGCACCAGGACCTGCTGCCAGCTGCGCGTCGGAGGCGGTAGCGAAACGCAGCTC
GGCTCCCGCGCTGCCGGCGATGGCGGTGAACATGCGCGGGCCTGCATGGCGATGAAACGG
GTGGCCACCGGCACCGACGGTGAAGCTGTACAGCGAGGAGGCATCCCCGTGCTGCAGGTG
CATGCCACCCAGTCGCGCCGAAGGTTCATCCAACGCATCGATGAAGGCCGGGTGGTGGCG
CTGACGCTGGCCGGCGTCACTCACCAGCGCGTCACCCGCACCGATGCCGAGCTGCGCGAT
CAGGGTGACTTCGGTCGGACTGCCGCCGTCCTGTGCCGGAAGCTGCACTGCTGGAAACGA
ACGGCGATCGCGGGTCGAACCAGGCATGGTCATGCTCCTTGGCGGGGCGGATCAGCGGGC
GGGGGACTTGCGGCGGGCGCGGGCTTCACGCTTGAGCGGGCCGCCGACCGGGCAGACTTC
GGCCGCCCACGAGAACAACGTGTTGGCCAAACGGTCGGGTACCTGCCTGAAGTACACGAA
CTGGCCGCGTTTCTCGCGTTCGATCAGTCCGGCTTCCTCGAGGATGCGCAGGTGGCTGGA
CAACGCCGGCTTGCTGAAGTCGAAGCGCTCGGCCAGCTCGCCCGCGCTGAGCTCGCCGGC
GCTGAGATAGGCCAGGATCTGCCGGCGGGCGGTGGAGGCAAGGGCTTCGAAGATGCGGTC
CATTGAGAGCTAGTTAACTAATTCGTTAATTCATGTTGCTCCCGCCGCTTAGGACTGTCA
AGCCATGAACCCATTGCGCGGCGCGCCCGGGCTTTGCCATCCTCCCTGCTGTTTTCCGTA
GCGTGGAATCCCGATGCGTCCTGCGTTCTGGCTGGCTTTGGCCCTGCTGCCCACCCTGGC
GGTGGCGCAACCCGCGCGTACTCCCAAGGCCAAGGCCCCGGCGCAGGATCCCTTCAGCGA
GTTGTTCGATACCGCCTGCATGCAGCACATCGGTGCGCCGGCGCGGTTGCAGTCGCTGAT
GGAATCCAACGGGCTGTCACCGCTGCAGCCTGCCGAAGCGGCAACGTTGCTGCAGGGGCA
GTCGGGCGTGGCCTGGATGGTGCCGCTGGCCAGCGGCCGCTATGCGGTCAGCTGGGCCGA
CGATGGCACCTGCTCGGTGTATGCGGAGAAGGCCGATGCGGCGGTGGTGCAGAAGGGCTT
CGCACGGCTGGTGCAGGCGGCACCGAAGCCATTGCAGGCGCGCTCGCTGCCGGGCCGTGG
TCCGCTGTCGGCCGACCAGGTGGCGATCCAATACGGCTGGGCCACGCCGGGGCAGGCCAA
GCTGCAGGTGCGCTTCCGGCTGGTGACGCGGCAGGCGGCCGAGGCCGGCGTACAGGCGAT
GGCCTCGGTGACGCCGGGGGACGCGATGCTCGAACCCGCGGCTCCCACCCGATAACGCCT
GCCGGGGCCCGCGCCCAGCCGGTGGACCATGCTCGCGATTCAGCCTTTCACGCAGGATGT
GGTATATCGTTTATCGATAAATCCACCCTGGGGCGGCGAGGCCACCCCAATGCCGGAGGC
CGCTTGACCGCTCGTCCCGCCCGCGCCAGACCCGCGCGAGGCTTGTTCACCCTGGCCCAG
GCCGCCGTACAGGCCGTCCGGGCGATGTGCTGGCTGGGCATCCTGGCCGCACTGCTGGCG
GTGCCACTGGTCGCCCATGACCGCCGCTGGCTGCTCGACAGCGTGCATGACGCCGAGGCC
GCCGCCGCGCATGGCAATGACCTGTTCCTGCACTTCTGCCTGGGCCTGGGCGCGATCGTC
GCGCTGCTGGTGCTGTGCCTGCTGTTCCTGCGCCATCTGCTGAGGCTGCTGAAGTCGGCG
GCGCGCGAGCGGCCGTTCACCCATGCCAATGCACAGCGCCTGCAGCGCATGGCCTGGCTG
ATGCTGGCAATGGAACTGCTGTCGATCCTGATCGGTGCCTACGCGGCCTGGATGGGCCCG
GATTTCACCTGGATGGAGGTGGGCGGCGGCATGTCGATCACCGGGCTGGTGGCGGTGCTG
ATGCTGTTCGTGCTCGCACGCGTGTTCGCCGTGGGCGCGGCGATGCGCGATGACCTTGAT
GGTGTCATCTGATGGCGATCGTCATCACCCTGGACCGCATGCTGCAGGCACGGGGCATGA
CCCTGTCCGAGCTGGCCGGGCGCATCGACATCACCCTGGCGAACCTGTCGATCCTGAAGA
CCGGCAAGGCGCGAGCCATCCGCTTTTCCACGCTGGATGCGATCTGCCGCGAACTGCAGT
GCACGCCCGGCGACCTGCTTGGGCATGACCCGGCGCAGGCGCAGGATGCCGACTGAGTGG
ACGCCCTCTTCCCTTACCCACTGACGAAACGGACCTGAAATGGAATGGTTGGCTGACCCC
TCGATATGGATGGGCCTTGCAACCCTGGTCGTGCTGGAGATCGTTCTCGGCATCGACAAC
CTGGTGTTCATTGCGATCCTTGCCGACAAGCTGCCGCCGCACCAGCGCGACCGCGCGCGG
GTGATCGGCCTGGCGCTGGCACTGCTGATGCGGCTGGTGCTGCTGGCGGCGCTGGCCTGG
ATCATGAAGTTGACCGAGCCGCTGGTGACCTTGTTCGACCACAGCTTCTCCGGGCGCGAC
CTGATCCTGCTGGGCGGTGGCCTGTTCCTGCTGTTCAAGGGCACCATGGAACTGCACGAA
CGGCTGGAAGGCCGCGAGCATCACGAGGATGGCAAGAAGGTCTATGCCAGCTTCGCGATG
GTGGTGGCACAGATCGTGGTGCTCGACGCGGTGTTCTCGCTGGACTCGGTGATCACCGCC
GTCGGCATGGTCGACAACCTGGGCGTGATGTATGCGGCCGTGACCATCGCCATGGCGCTG
ATGCTGCTGGCCAGCAAGCCGCTGACCCGCTTCGTCAACAAGCATCCCACCGTGGTGGTG
CTGTGCCTGGGCTTCCTGCTGATGATCGGCTTCAGCCTGGTGGCTGAAGGCCTGGGCTAC
AAGATCCCGAAGGGCTACCTGTACGCAGCGATCGCTTTCTCGATCCTGGTCGAGGCGTTC
AACCAGTGGGTGCGTTTCAACCGTGAGCGCAACGAGCGCCGCCAGCCGTTCCGCCAGCGC
ACCGCCGATGCCGTGCTGAGGATGCTGGGCGCGCGTCCAGCGAACGGCAACGACGACGAA
GGCGTGGACGAGCAGGTGGACGCCGACGAGCGCCTGCAGCCGGCGGAGCACGAAATGATC
CGCAGCGTGCTGGGCCTGGCCGATCGTCCGGTGTCGAGCGTGATGACTGTGCGTGCCGAC
GTGCAATGGATCGACCTGGCGCGTGGTCAGGAGGATGTGGTGGCGCGCCTGGTGGCCTCG
CCGCATACGCGCCTGCTGGTCGGCGACGGTGACCTGGACAGCCTGCGTGGCGTGGTGCAG
AGCCGGGACGTGCTGGCCGACCTGCTGCAGGGCAAGCCACTGCAGCTGGAGGGCAACCTG
CGCGAACCGCAGTACGTTCTGTCCACTGCCAGTGCGCTGCAGGCGCTGGAACTGATCCGC
CAGCATCCGGTGCCGCTGGCGGTGGCGGTGGACGAGTACGGCAGCGTGGAGGGCCTGGTG
ACCGCCAACGACCTGCTGGCTGCGATTGCCGGTGACCTGGTCGATACCCAGGACGAGCGC
TATGGCGTGGTGGCGCAGGGCGAGGATCAATGGGAGGCCGATGGTGCGCTGACCCTGGAC
GACCTGCAGCGTTTGGCGGGCGTGTCGCTGCCCCGCAGTGCCGACTACATGACCATCTCG
GGTCTGGTGCTGGAGCAGCTGGGCCGCCTGCCGGACGTCGGCGACGCGGTGGAGGTGGCC
GGCGTGCGCATCACCGTGCTGGCAATGGAGAAGCGCCGTATCGCCCGCCTGCGGGTGGAG
CGCCTCGACGGAATGGCCTGACCGCCTGTTGTTGTAGAGCCGGGCCCATGCCCGGCTGCG
TGTCGAGAAGCCGAGCATGGGCGCGGCTCTACACAACACGACCCGCAGCCGTCACCATGG
CGGGCCCGCTTTCTGTCATGGATGGTTGCAGTGCTGAGTACGATCGGTTTGTTGATGGGC
CTGTATGTGGCCTGGCGCCTGTTCTGGCCGCTGCGCATGCCCATCGGGTTGAAGGTCGTG
CTCTCGCTGCTGGTGGTGGCCATGGCCGTGCAGCTGCGCATCGTGGCCACCTTCTGGGGC
ACGATGGCATCACCGGAAATCCCGAGGATGGCCATCGCCGTCCTGGCCACCGGCTCCACG
GCGGTGCTGCTGCTGGCGTTGCTGATGCTGGTGCTGGATGTGGGCCTGCTGCTTTCGCGC
CTGCTGCGTTGGCCGCGCATCGTATCGGCCCTGCGCGCCTCGAAGCTGCGGCCGTTGGCT
GGCCTGCTGGCGCTGCTTGTGAGTGGCTATGGCGTCAGCCAGGGCATGGCCGTGCCCCAG
CCCAGGCAGATCGACGTGGCGATCAAGGATCTGCCTGCTGCGTTCGACGGCTATCGCGTG
CTGCAGCTGACCGACATCCACGCCAGCCGCCTGCTGACCGGCGACTGGGTGCGCAGGGTG
GTGGACGAGAGCAACGCGCTGAAGCCGGACCTGATCGTGATCACTGGCGACCTGATCGAC
GGCAGCGTCGAGGCCCGCCGTGACGACGCGCGCCCGTTGGCCGATCTGCAGGCGCCGGAC
GGCGTCATTGCCATCACCGGCAACCATGAGTACTACGCGCAGTATCAGCAATGGATGCAG
GCGTTCCGCGCGCTGCGCATGCAGGTGCTTGAGAACAGCCACCTGCAGGTGCGGCGCGGC
GACGCGGCGCTGACCATCGCCGGTGTCACCGATCCGGTGGCCGCACGCTACGGCCTGCCG
CTGCCGGATCTGGACGCTGCACTGGCCGGTGCCGATCCCTCTGCACCGGTGATCCTGCTT
GACCACCGCCCGCGCAATGCGCGCGAGGCGGCGGCGCGCGGGGTAAAGCTGCAATTGTCC
GGGCATACCCACGGCGGGCAGATCATCGGCATGGACCAGCTGGTGAAGCGGGCCAATGGT
GGCTTTGTCTCCGGCCGCTACGACGTGGAGGGGATGACGCTGTACGTGGGCAACGGCGCG
GGCCTCTGGGCCGGTTTCCCGGCGCGCATCGGCGTGCCTTCGGAGATCACCCTGATCACG
CTGCGCCGCGCGCCTTGACCTGATGTGGGGTCAGATCCCTTTGCCTTTGGCAAAGGGATC
TGACCCCGGCCCGTCAGGCCGCCCGCAGCGGCGGCCGCGCATGCGCACTTCGACGCAGGG
CCTGCGCCCGCTTGGCGATCCAGCGCACCACGAAGGCGGTGAACAGCAGCGCCGACGGCA
CCGCATACCAGAAGTTGCCGGGCACGCGCTTGAAGTACGAGTAGGTGAACACCGCCGCGA
TGATCCACATGCCGGTGACGTGCAAGCGACGCCAGGCGGTGGGTCCCATGCGCCGGGCGA
GCCCCCGGTGCGAGGTGATGGCCAGCGCCAGGATGGCGATGTAGCCCACCGTGCCCGGGA
GGTTGGCCAGCGCGGAGCGTGCTGGCCAGAACGCCGGGTTGAGGATGCCGAAACTGGTGA
TGGCGACTGCGTGCAGCAGGTGCGAGAACGCGAAGGACAGACCGATGATGCGCCGTTCAC
GCAGCAGGAACCGGGTGAACGGGCCGGGCAGCAGGGTGGCGAAGGAGGATGCCGTGAATG
CCGCCAGGAACAGCAGGAACGATGTGCGGGCGGTGAGCCGGATCGCCGCGCGGCTGCCTT
CGGCTGCATCGGGATACAGGGCGAAGGCGGTCAGTGCGAACGCGATCAGGACCACGGCGA
TGGCTACGAACAGACGCCAGCCGTGCAGGAAGGAAATGTTGGAAGCAGCCATGATGAGAC
CTCGAAGTAGGGGGCGGGTAGTGCCGGCCGCTTGCCGGTCAATGAACGGGTAGTGCCGGC
CGCTGGCCGGCAACCTCAGAAAGCAGGCAATGCAACCAGCACCCCCGCCGTGCACAGCTC
GCCCAGAACGGGCACGCAGGCAGCACGCAATGCGTCCGTTGCCACGTCATGTGTTTCGGA
CAGCGCCTGCAGTGCCTCATCCACACGCGCGCCGTCGTCACCGAAGACCGAAAGCAGCGC
GTAGGCCAGCGGTGACGGTTGCTCGACCTTCAGGCTGAAATCGGCGCGGCGCTGGATCAC
CAGCAGCGTGGGAGCTGCGCCCAACACCGGTTCCAGCCCCTCGTCCTCATGCACTGGCCA
CCGGTACCCAAGCACCCGCACCAGCGGCGAAACCGCCAGCACATCACTGTCCTCGGGTAA
GCGCTGCAGCAGACACCCAGCGCCACGCGCTTCAATGTGCAGCGACTGCTGCGTGCTCTC
GTAGTGCGCCAGTTCCGCCGCCCAGTCCGGCAGTGCCAGCGTGTCCTGCACTGCCAGCCA
GGCCGCGAACTCGCCGGCGATCCGTGGGAACAACGGGGTCTGGCAGGCGTGGTGGGCGTA
GTAGTGCGCCACGGTGTCGCGCCAGCGCGACGTGCCCAACTGCTGTTGCAGTCGCGGCAG
GCTGCCGGCCAGCAGGGTGTCCAGGCTGTCGATGCACAGGCGGCGGTATATCGCCAGCCT
GCGCGCCTCCACGCCATCGGGTGCGGTCTTTGCAGGGTCCCGCACATGATCGGCCCAGCG
CCGTTGCAGGGTAGCCAGCGACTCAGCCATGGGCCGCCTCCGGCCAACGTGCCTCAGCCT
GTGCCTGGCGGATCTGCGCGACCTCGGCCAGCAACCCGGCCAGCGGCGGGAAGTTGAAGT
CGCGCTCGAGCAGCGTGGGACGCACGCCCACCCGCATGTAGGCCTCGCGCAACAGCGCCC
AGACCACGCCTTTCACCGGCGCACCATGGGTATCGATCTTGAAGCCGTCGTCTTCATCGA
AGTGGCCCGCTACGTGCAGCGAGGCGACACGGTGGGACGGCACGTGGGCCAGGAATTCGA
AGGCGTCGTAACCGTTGTTGCAGGCATTGACGAAGACGTTGTTGACGTCCAGCAGCAGGT
CGCAGTCGGCTTCGGCGAGCACGGCGTTGATGAAGTCGATCTCGCTCATGTCCGCGCCGG
CAACGGCGTAGTAGGAAATGTTCTCCACGGCGATGCGCCGGCCCAGCATGTCCTGCACCT
GGGCGATACGGCCGGCGACATGGTGAACGGCCTCGGTGGTGAACGGCAGTGGCAGCAGGT
CGTAGACATGGCCACCGGCGGCGCAGTAGCTCAGGTGTTCGCTGTACAGCTGCACCTGGT
GCAGGTCGAGGAAGGCACGGGTCTGTGCCAGCAGGGTGCGGTCCAGCGGATCAGGACCGC
CAAGCGACAGCGACAGGCCGTGGCAGGTCAAGGGGTGGCGCTCGCTGAGTTGGCGCAGCG
CGTCGCCGTGTGTACCGCCGACGCCGATCCAGTTGTCGGGGGATACTTCGAGGAAGTCGA
TGGCACCGGCCGGCATGGCCAGCAGTTCGTCGATCAGGCCACGGCGCAGGCCAAGACCGG
CGGCATGGGTGGGCAGGGGCAGGGACATGGCGGATGCTCCACAGAGAGCGCCGCCTTGAA
GGCGGCGCCGGGTGAACGTCGATCAATCGGCAACGCGGGAGAACAGGCCCTTCGGCATCG
GCTTGCCGTTGGCGGTGTAGACGCTGCGCAGGTAGTCGTGCGCTTCCTGCTCGCTGATGT
AACCGTCGTGGTCGGTGTCGATGCGGTCGAACTCGGCGGCACGCTTGGCGGCCACAGCGT
TGAATTCGGCACGCGAGACCTTGCCGTCGTGGTCGCGATCAGTGCGGGCAAACGAGGCGT
CGCCGCACTTGCCTTCGCCACACTGGCCCTCGGCCACCTTGGCCTTGCCGGCGGGCTTGC
CGGTGGTGGCCTTGTTGGCCCCGCACTTGCCTTCACCGCACTTGCCTTCGGCGGCGGCGC
TCATGGCCACCGCGCTGATCGCCAGCGGCTGGATCGCCGCGGCCTGGCCGGCCAGCAGCA
GGCCACCGGCCAGGGCGATGCCGATGGCACCGATGCGCGGCAGGCGGGAGGAAGAGGTGT
TCTTGGTCGAGATGGACATGGTGGTGACTCCTTGGGAAAGCACGCGGGGCGTGCGGGATG
GACGCCGCCGAAGAGGCGACGGAAAGCGAAACGCGCGGGAACAGGGGAGTCGGCTCAGGC
GGCGCGGCGACGGCGCAGCAGATGGCCCAGCACCAGCACACCGCCGAGCAGGGCACCGCC
GAAGCCGATGCCGGGCAACAGCGCGGCAACCGGCAGCAGCAGGGCGATCAGGCTGACGCC
CCAACCCAGGCCGTCATTGCGTGCCGTGGTACGGCCGGACCCGGCCAGCAGCCGGTCCAC
GCTGAGTGCGCCACCGCCGTTGAGGATCAGTGGCAGCAGCATGGCCAGGAACAGCAACGG
CAGCTTGAAGTTGCCGTAGCCCTGGTCGGTGATCGCATAGCCCTGCCAGAGTTCACCCAG
GCCGTTCCATTGGTCGGGCCAGTGCACGGCGGCGATGGCAACGATGGTGAGTACCCAGAA
GACGTAGGCCACCGAGCGCGTGGCCAGGCCGAGCAGCAGCATCACCGCACCCACCAGTTC
CAGCCATGTGGCCAGCTGCCAGTTCAGCGACGCGGGCAGTGTGGAGAACGGGAACGGGAA
GCGGCCTTCCAGGTCGGCGAACCAGTTCTGGCCGCCCAGCTTCTCGCGGCCGGATTCAAA
GAACTCCCAGGCCAGCAGGGTGCGCAGCGCCAACGGCGAGAGCCAGCGGCCGACGGCGTC
CAGGCGGGGCGTATACACGGAAGAAGCGGTGCTGATCATGGTGGTGTCCTGCGGGCCAGT
GGTCGATGGAAGCCATTCCAGGCGGCGCAGGTATCGGCAACGTGTGCCGTTGCCCGGGGT
TTTGTCAGCGACTGTGGCCGCGGCCGGGGTTTCGTACAGTCAGATACAAAGACGATGCGC
GGATGCGCATCGGGGCGTTGCGCGCCCGCGTGCGGACAGCGATATCCACCCGAAAGCGCC
CGGCCAGGACCGGCGCGCGAATGTATCCCACTGTAGAAACCCGCCTGCGCCCTACAGTCC
GGTACAACTCCGCGCTGCGGAGAAACAGCGCCGATACACCGGCAGGCGGAAATGGCCACT
CCCAACTCCGGAGTGCCCCCATGATCCGTACCTGCTTGCTGGCCGCCGCTCTCGCCCTTG
CCGCCGCCGCCCCTGCCTTCGCTGCCCGGGCCGATACCGCTGCACCGCCCACCGTCATCC
TGGTGCACGGCGCGTTCGCTGATGGCTCCAGCTGGAGCAAGGTCATCAGCACCCTGCATG
ACTGGAAGCTGCCGGCGGTGGCCGTCCAGAATCCGCTCACCTCGTTGGCCGACGACGTCG
CCGCCACCCGTCGTGCGATTGCCGCTGCGCCTGGCAAGGTGGTGCTGGTCGGCCACAGCT
GGGGTGGCACGGTCATCACCGAAGCGGGCAATGACCCGAAGGTGCAGGCGCTGGTGTATG
TGGCGGCGTTCGCACCGGATGCAGGGCAATCATCGGCGCAACAGGGCGAAGGCTTCCCGG
TCGGTCCGGGCCTGGCCCGCCTGCAGGAAAGGGACGGCTACCTGACGTTGCCGGCTGACG
CTGTCGCCCAGGACTTCGCGCCGGACGTGATGAAGAAGTCGGCCGCACTGCTGTACAGCA
CGCAGGTCCCGTTGAAGGCCAGCGCGCTGGGCGAAGTAGTGAACGTTGCGGCGTGGCGCA
GCAAGCCGAGCTGGTACGTGCTCAGCCGTGACGATCGCATGCTGTCGCCGCAGCTGCAGG
CCGCCACCGCAAAGCGCATTGGCGCGCAGCTGCAATCGATCGGCAGCAGCCATGTGTCGC
TGCTTTCGCATCCGGCGCAGGTGGCCGACAGTATCCTCGAAGCGGCGGGGGTGAAGCCGG
CGGAACTGCCACTGGCCGAGCAGGGGGGCTGAGCGATGGCCGGCCTGCGTGCGTACGTGC
TGCCGTTGCTGATGGGCGTGCTGGGTGGGGCTGCGCTGTTGATGGCCTGGCCCAGCCCGG
AGGCCGATGCGCAGCCGGCACAGGCCGTTCCCGCCGCCGGGTTCGACGGTGGCGGGCCCT
GGCACAACAGCCCGCCGCTCACACTGGAGCAGTTGCGGGGGAAGGTGGTGCTGGTCGAGT
TCTGGACCTACACCTGCAGCAACTGCCTCAACGTGGCGCCGTATGTCCACCAGTGGCATG
CGCGCTACGCGTCGCAGGGCCTGAGGGTGATCGGCGTGCATACGCCGGAGTTCGCCTATG
AAGGGCTGCCTGGCAACGTGCGCAAGGCCACCGCACGGTTGGACATCGCCTGGCCGGTGG
TGCAGGACAACCAGTACCGGATCTGGAACGCCTGGGGCAACCGCTTCTGGCCCGCACTGT
ACCTGCTCGACCGGCAGGGGCGGGTGGTCTACCGCCATTACGGCGAGGGCGACTACGCAC
GTACCGAAAGCGAGATCCAGCGCCTGCTGGCCAACCCCTGAGCCGCGCTACCATGGCCGC
ACCGCGCGGCCTTGACCTTCGTCCTCATCGAGAACGCAATGAACCACGTACCGCACATCC
TGGTCGTCGACGATGACAGCGAGATCCGCCAGATGCTGGCCGATTACCTGCAACGCAACG
GCCTGCGCGTGAGCCAGGCCGACGGTGGCCGGGCCATGCGCGCGCTGATGGATACCCATG
CCGTGGATCTGGTCGTGCTGGACGTGATGATGCCGGGCGAGGACGGACTGAGCCTGTGCC
GCAACCTGCGCGCCGGCAAGCATCGTGCGGTGCCGGTGGTGCTGCTGACCGCCCGCGACG
ACGAAACCGACCGCATCATCGGCCTGGAAATGGGTGCTGATGACTACGTGACCAAGCCCT
TCTCTTCGCGCGAACTGCTGGCACGCATCAATGCGGTGATCCGCCGCACCCGGATGTTGC
CGCCGAACCTGCAGGTGAGCGAAGCCGGTCGCCAGCTGGCCTTCGGCGAGTGGCGCCTGG
ACACCACCGCACGCCATCTGCTGGATGCACAGGACACCGCGTATCCACTCAGTGGCGCCG
AATTCCGCCTGTTGCGCGTATTCCTCGATCACGCCAATCGGGTGCTCAGCCGCGACCAGC
TGCTCAGCCTCACGCAGGGCCGCGATGCCGAACTGTTTGACCGCTCGATCGACCTGCTGG
TCAGCCGCGTGCGGCAGCGCCTGGGTGACGACGCACGCGAGCCGACCTACATCAAGACCG
TGCGCAGCGAAGGCTATGTGTTCAGCGTGCCGGTGCAGTTGCTGGGGCCGGACGAATGAA
CGCCACCGCACGCCGCCCACGCTGGCCGCGCACGCTGTCGGCGCGGCTGCTGCTGGTGCT
GCTGGGCGGACTGGCGCTGGCCCACGCACTGTCCTTCGGCCTGCTGTTCTTCGAACGCTA
CCAGTCCACCCGCAGCATGATGCTGCGCAACCTGGACGAAGACGTGGCCGTGAGTGTCGC
GCTGCTGGAGCACCTGCCCGCGGACCAGCGCGATGCCTGGGTGCCGCGGCTGGAGCGGCG
CACCTACCGTTACCTGCTGCGCCCGGCCGCGGCCGGACCGGGGCTGCAGACCGATCGTGC
ACGCCAGGTCACGGCGATCATCGATGACAGCCTGCAGCACCGCTATCCGTTGCAGGCGCG
CCAGGTGGCTCGCCTGCCGGAGCGGTTCGAGGTGGAACTGCGCCTGCACGACGGCACTCC
CTTGACCATTGAAGTCACCCCGTCGGGCCTGCCGCTGGCGCGCTGGCTGCCCGCCGTGCT
GCTGGTGCAGCTGGCGCTGCTGCTGGTGTGCGCGTGGCTGGCGGTGCGCCTGGCCATGCG
CCCGCTGCAGCAGTTGTCGCATGCGGTGGAGCATCTGCAGCCGGGCAAGGACGGGCCTGC
ACTGCCTGAAGATGGCCCGGCGGAAGTAGGCGGCGCAGCAGCCGCACTCAACGCACTGCA
GGCACGCATTCGTGGCCATGTCAGTGAACGCCTGCAGATCCTGGCCGCGATCTCGCATGA
CCTGCAGACCCCCATCACGCGCATGAAGCTCCGGGTGGAGACCCTGCCTGAAGACAGCAC
CCAGCAGCGGCTGCTGGCCGACCTCGATCACCTTGGGCAACTGGTGCGCGAGGGTGTGGC
CTATGCGCGCAGCAGCCACGTCGCCAGTGGCGCGCCGGTGTCGATGGACCTGGGCGCGTT
CCTGGCCAGTGTGGTCGGCGATTACGAGGACATGGGCAAGCCGGTCAGTGGCGGTGCGCC
CGCTGGACTGGTCGTGCAGACCTGGCCGCAGCTGCTGCGACGGGTGGTCGGCAATCTGGT
CGACAATGCACTCCGCTACGCCGGCGCTGCCGAGATCGAGGCCGGCCGTGACGAGGCCGG
AAGGGTATGGATCGGAATTTCCGACCGTGGCCCGGGCATCCCCGAGGACCAGCTGCAGGC
AGTGCTGGCGCCGTTCCATCGGCTGGAAAGCTCGCGCAATCGCGATACCGGTGGCACTGG
CCTGGGACTGGCCATCGCGGTGCAACTGGCGCAGTCGCTGGGCGGCTCGCTGCGGTTGCG
CAACCGCGAGGGTGGCGGGCTGAGGGCTGAGCTGCGGCTGCCGGGGTAACGGGCGGGGTC
GGATCCCTTGCGGGAGCGAAGGGCTCTGACCCCGATGTGGGATCTGTGACGTTCCTGCAC
GGCCTTGGGATCGGCGATCATCTGCAGGGAGTGTCGAAACCAGGAAGCACGCAATGCAGG
GAACGCAGCATTCAATCCAGCGCCCGCGCCACGTCGCGCTGCTGGTCGGTCTGCTCGCGC
TGGCGGCCTGCCATCGCACACCGGACGCACCGACCGACGCACCCGCAGCGGGCACACCGC
CTGCCGCCCCGGCCACCGCAACAGATCTCTCTCCGCTGCTCGACGCCTTGCCGACCTGCG
CGCTGGACGGCTGGTACATCGATCAGCAGACCGGGCGCCCGGCCCATCCCTGGTTGGCGG
CGAACGCGCCGAAGCCCTGCAAGGAAGACGTGGAGAACGAGATCGCCACGTTCTGCGTGC
AGGGGCAGTGGAAGGGGCTGCCGGTGGAAGAGGTGATCCTGCCGACGATGACATTCGTTT
CGTTCCGTGGGGCCAGGATCGGCCTGCCGCTGGAGAAGGCACGTCCCATCGTCCGCCAGC
GTTTCCGCCAGGACTTCCCGGGTGATGCGGCTTACGACGAGGGCCGCGAGCCGAAGCTGA
TGGCCGATCCCGAAGATGCGCAGCGTTCGTGGCTGCTGTGCAGCACCCCGGAACTGGGCC
ACGACGTGGACAGCGAGGGAAACATCAGCTATTCCGGCATGAACCTGCCCTACGACCACG
ACGGTTGCAGTTACCGCTACAGCCCGGTCGACTTCTGCGATGCGCGGCACCGCGCAGCCA
TCGAAGATGCCCTCCAGCATCAGAAACCCAATTTCAACCGGCACTACCTGCTGGTACAGG
TCGATGATCGTCCGGAGTATTTCCAGCGCACGCTGGTGCTGGTCGCTACCCGCACGGGCA
GGGCGACGCCACTGCCGTTCGATGCCTTCACCGGGCCGGCGGGAAAGGGCGGTGATGCTA
CCGGCTACGGGACACTGGAGACGGGCGTGGACCGGCAGCAGTTCTGCCTCGATGGCGCGT
TGCTGGTCTACCGCGTGTTCGAGGAAGGGCGCTTCTGCTTCGGTTTTGACGGTGAGCGCT
TCACCGGCCATGAAACCCAGTACATGCAGGCAGCGGATGGCCGATGACCGGTATTTCACC
CGGGCCATGACATCCTGCCCCGAACCTGCGCAACCGGGACCGAGGCTGTTGAAGGCGAAC
ACGCAATGACCGCGGCGCGGCAGCGCTCGATGTGGGTGGCGGGCCTGTCCACGGTAGTGG
AGTGGTACGACTTCACCCTGTACCTGTATTTCGCCACGGTGTTGTCGCGGGTGTTCTTCG
GCGGCGGCGAACAGGCGCTGCTGGTCACCCTGGCCGGCTTCGCGGTGTCCTACCTGATGC
GCCCGCTGGGCGCGCTGTGCTTCGGCCACCTGGGCGACCGCCTGGGCCGGCGCTGGATGC
TGCTGGCTTCGATGGCGTTGATGGCGGCGGCGATGCTGGCCACTGCGTTGCTGCCAACCG
CGGCCACCGCAGGTACCACGGCGGGCGTGCTACTGCTGGTATTGCGCTGCGTGATGGCGT
TTTCGGTGGGCGGTGAGTACACCGGCGTGGTGGCGTACCTGCTGGAAAGCGCACCGGCGC
GGCGGCGTGGCCTGGTGACCTCGCTGGCCTCGGCCGCCAGTGAAGTAGGCGCACTGCTGG
CGGTCGCGATCTCGGCGGTCACCGTGGCGCTGCTCGCGCCCGCGCAGCTGGACAGCTGGG
GCTGGCGTATTCCGTTCTTCGTCGGCGCTGCGCTGGCACTGGTGATCCTGGTCGCGCGCT
CGGGCATGCACGAATCGCCTGAGTTCGAGCGCCAGCGCCGCGAAGGCAGCATTCCTGCCA
CGCCGCTGCGGCATGTGCTGCAGCACCACCCGCTGGCGGTGGCGCGCACCTTCGCGATCT
CGGCCTTGGGATCGATCACCTACTACGTGGGCATCACCTATGTGCCTGCGTTCCTGCACG
CGCAGGGCCACGATGAGGGCGATGCACTGTGGCTTTCGACAATTGCGGCGGTCGCAGTGA
TTGCGATCACGCCGCTGTGTGGCGCATTGTCCGACCGCGTCGGGCGGCGGCCGATGCTGC
TGGGCCTGACCCTGCTGGCAGCGTTGTTGCCGCTGTCCCTGTTCGCCTGGATGGCACAGG
CGCCGCCGTTGGGCATTGCGCTGGCGGCGGTGCTGCTGGCCTGCGTGGCCGGCGGCGTGA
GCGCGGTCGCGGCCCCGGCCACGGCCGAGCAGTTCCCCGGCGAAGGGCGGGTGAGTGGGC
TGGCACTGGGGGTGACCATGGCCACGGCCTTCTTCGGCGGGGCAACGCCATGGCTGGCGC
AATGGTGGGTGGAGCGCAGCGGCTGGGGAGCAGCGCCAGGCGCGATGATCGCGCTGGTGG
CGGTGCTGGTGCTGCCGGTGCTGTGGACCCTGCCCGAGACGGTCCCGGGCAGGGCCAAGC
GCTAGCGGGTCAGACCTTGAGGGTCTGCTCGATGTCGGCCAGTACCGCGGCCGCATCCAC
GCCGATGGCGATCGACTGCACCACGTGGCCGTCCCACACGCTGGGACCGAACGCCAGGCC
TTCCGGCTTGGGGATGGTCATGCCGCGGGCAACACCGTCGGTGGCCACGCGCACGCTGGC
GCGCTCGAACTGGAACAGCTCCGGACGGGTCAGCGCGATGCAGGCGCAGCAGTCGTGCAC
GACCATGCCCTTGTGGCCGGCCTGCAGGTAGAAGTCCACGTAATCCTGCGACAGCGCACG
CACCAGTTCGGCATCGGCACCGCCGATGGCGGCCAGCTTGTCCAGACCGTCACGGTCCAT
TTCCACGCGGGTGGTCACGTCCAGGCCGATGGCGGTGACCGGCCAGCTGGCGGTGAACAC
CACGTCGGCCGCTTCGGCATCGCCCCAGATGTTGGCCTCGGCGGCCGGGGTGATGTTGCC
GTTGACGTGGAACGCGCCGCCCATGATCACCACGCCGCGCACCAGGCCGGCGATGTCCGG
GGCCTGCTGCAGGGCCAGCGCGAGGTTGGTCATGCGGCCGACCGCGACCAGGGTCACTTC
GCCCGGATGGGCGCGGACCAGGTCGATGATCAGCTGGTGAGCGGGGCGCGCGTCGGCGGC
CACGTCCAGTTCGGTCGGCACCGGGTGGTTGCCCAGGCCGTTGTGGCCGTGGATGTGCAC
CGGCCAGGCTTCCGGGGTGGCTTCCGGCTGCAGCGGGCCACCGGCACCGCGCGCGACCGG
GGCGGCGAAGCCCCAGGCCTGCTTCAGGTACAGCGCGTTGTGCGTGGTCGACTCCACCGA
GGCATTGCCGAAGGTGGTGGTGACGCCGATCAGGTCAATCTGGGCGTGCTTGTGCAGGTA
CAGCAGGGCCAGGGCGTCGTCGACGCCCGGGTCGGTATCGAAAATGACTTTCAGCATGTT
GTTGTTCTTCTTCTTCCGTGTGGTGCGGGGGGCGCCGGCGGCCTGGAAGCAGGCCGGCGC
GCCCTGCATTGTCCCATCTTCATGACGGGCAGGGCCATTGCCGGGCTGGCAGGCCCATAA
TGCCCTCCAGTCCAGGCATGGAGCCGCCGAATGTTGATCGTTGCCCTTCTGCTGGTCCTG
CTGGTGCTGGGCCTGAACGTGGCGGCTACCGTGGTGATCGTCAGGCGTGATGGCCTGTCG
GCGGGTGGCCGCGCGGTGCAGCTGCTGCTGGTCTGGCTGCTGCCGCTGGTCGGCGCCATC
CTGTGCCTGGCAGTGGCCACGGCCGATGGCTCAGGCAGCCGGGGGGATGGCGGTGCAAGC
CATGACACCTCCGTTGGCTATTCCGGTGACAGCCACAGCCATCACAGCTACAGCAGCTCC
GACTGCAGCAGTGATGGTGGTGGGGGGGACGGCGGCAGCTGCGGCGATTGAGGTCCCTGT
AGCGTCGAGCCATGCTCGACTGCCCTTCGTTCCACAGCCGCGACGCCTGATCGAAAAGCA
GTCGAGCATGGCTCGACGCTACAAGGTGCCGGGCATAGCCCGGCAACCCCGCCTGCCTCA
GAATTTCCAGCGCAGGCTGGCCGACACGAAGCGCGGCTCGCCGAAGTTGTTGTAGTCCAG
GTTGGCCCAGTAGGTCTTGTCCAGCGCGTTGCGCACGCTCAGCGTGGCGGTCCAGTTGTC
GCTGATGCGGTAGTTGGCGTTGAACTGCACCAGCGAATACGCCGGCTGGTTCACCGTCAC
CGTGCCGCCGAGCGGGTAGGCGATGTTGTAGCCCTGCACCCGGCTCTGCCACTGCAGACC
ACCGCCGATGCTCAGTCGCTCCAGTGCGCCACGCAGCTGCAGCTGGGTGTTGAGCTGCAG
CAGGTCCTTGGGCGGATTGGCGTACAGCAGGTCGGTGGCGGCGCGGGTCACCTTGACGCG
GGTGTAGCCGGCATTGACCGTCCAGCCCGGCAGGATCTCGCCGTTGACGTCCATCTCCCA
ACCGCGCGCCTTGGTGCCGTTGATGCCGATATAGGCCGAGCTGCCGTCGCTCAGCGTACC
TTCCGGCACGCTCATGTCACGCACCGCGTAGTTGTCCTGCTTGGCCTCGAACACCGCCGC
ATTGGCGGTCAGGCGGCCATCGAACCACTGCGTCTTGATGCCCGCTTCCAGGTTCGAGCC
CTGCACCGGTGCCAGCAGGTTCTCGTTGCGGTCCTTGTAGTTTTGCGGATTGAAGATCTC
GGTGTAGCTGGCATAGGCCGACACGTTCGGGGTGATCTCGTAGACCAGGCCCACGTACGG
AGTGACCTCATCGCTCACCTTGTATGCACCGCTGGTGCCGGTATAGGCGCCGGCAGCGTT
GTACGAGCGGCTGAGCGTTTCCCAGCGGCTCAGGCGCGCACCGGCAATCAGCGACAGCGG
CTCGGCCAGGCGCAGGCGGGTGGCCAGGTAGACGCCGCTCTGCGTGGTCTTGGCCACGCG
GCGTGCACCGGTGCGGGTGTAGGTCACTTCGGAGATGTCGCCGTTCCAGTTGAACACGTT
GGGGATGTAGTAGCAGCGCTCACGCCCGCAGGTCGCCCAGTCGCCCGGGAAGTTCAGCGC
CACGGTATTGGTGGTGCCTTCCAGGTCCGACCACTGCGCGCCGACGGTGAGGTCGTGGTC
GCGGCCGAACAGCGGGAAGCTGCCGGTCAGGTAGGCATCGACATTGCGGCGGGTGTCCTT
CGAATCACCGGCGGCCGCGCGCAGGTAGATGCCCGCGCCGGTCACCGGGTCCGGGTTGCC
GGTGCCGTACAGGCGCACGTTCTGCACGTTGCCGCGGGTGTAGGCGGTGTTGATCTTCAG
CAGCCAGTGGTCGCCGAAACGCTGTTCCAGGTTGGCGAAGGCGGTATTGCTTTCGCGCTT
CCAGTAGCTCCACTTCGGCGACAGGTTGGTCGAGCGCGCCAGATGGGCGAAGTTGCCCTG
GTTGTCGAAGAACGCCACGGTGCCCCAGGTCGAACCGGTCGGGTTGTTGTCCTGGGTCTG
GTAGCCGACGGTAACCGTGGTGCTGTCGGTGACATCGCCTTCCAGCACCGCCATGCCGGC
CATCTTGTTTTCCTTGTAGCGGTCGTAATACAGGCCACGATCGGTGTAGGCGGCGACCAC
GCGGCTGCGGAAGCGGCCGTCGGCGGTCAGCGGCGCGGTTACGTCGGCTTCCATGCGGCG
GTAGTCCCAGCTACCGGCGCTGACCGCGAACGACGCGTCGAATTCCTTGCCGGGGCGCTT
GCGCAGCAGGTTGACCGTGGCCGACGGCACGCCGGCGCCGCTGAGCAGGCCGTTGGCACC
GCGGATCACTTCGATGCGGTCGTAGAAGGCGGTGTCGTACTCCTGGTTGGTCGAGCCGCT
GTAGGTGGGAATGCCGTCGACCTGGAAGTCGGTGATGGCGAAGCCGCGCGCGTAGTACAG
CGGGCGTTGCGTGTCATAGAAGGACACGCTGACGCCGGTCACGTTGCGCATCACATCGTT
GATGCTGAACAGCGATTCGTCCTGCAGGCGCTGCAGGCTGATCGCGGTGGCCGACTGCGG
GGTTTCCTGCAGGGTGATCGGCAGGCGCGTGGTACTGGCCGGCGGCGCCGACTGTTCGGC
ACGCACGCTCACCCGGTCCAGGGTCTTGGCGTCGGCTGCGCCATCAGTGGCGGCGAACGC
GCTGGGCGTGGCCAGCAGGGTCAACGACGAGAGCAGGGCGGCCGGCAGCAGCGCGCGGCG
GGGCAGGCGGTTATCGAAGGTCAGGCACATGGTGGGCTCGAAGCGTGGAGGCGGGGAGGG
GCGGCAACAGTCGTCCAGCACCCGGGGCGGCGGCTTCGGGCACGGTCAGGTCCGTCTGGG
GGCGAGGCGCGGTCACTGCGCAGGACGCAAATGTAAATAATTCTTAACAACATTACAATT
CGCGTCATTGTGCGCAGGGTTCCCGGCACGGGGCATCGCTTTCTGTAGAGCCGAGCGATG
CTCGGCTGCTTTTTGCCGGAGCCGAGCATGGGCTCGGCTCTACAGGCGTAGCCTGCACAA
ACGCAAACGGCCACCCGAAGGTGGCCGTCCGTCTGCATCGAAAGGAACCTGCGGGCTTAC
AGCGCCTGCAGTTCCTCGTTGGCGTTGCGCTTTTCCTTGGCCGGCGCCGGAACCGCCGCC
GGAGCGGGCGATGCCGCGTTCGCGTCCACCGGCACCTCCAGGTAGGGCAGCTGCAGGGTC
TGGCTGGTCAGCGTGCGGATCTCGTTGACCAGCGCGGCGCTGTCGTTGAGCTTGCGCCCG
TACGACGGCACGATCTCGCGCAGGCGGGTTTCCCAGCCGGCCTTCATCTGCTCCGGGAAG
GCCTTGGCCATCAGGTCAAGCATGATCGGCGGCGAGGTCGACGCGCCCGGCGACGCGCCG
AGCAGGGCGGCGAGGGTGTGGTCCTTGTCGGTCACGATCTCGGTACCGAACTGCAGCACC
GGGCCCTTCAGCGGATCGCGCTTGATGATCTGCACGCGCTGGCCGGCGGTGACCAGCTTC
CAGTCACCCGGCTTGGCATTGGGGAAGTACTTGACCAGTTCGGCCTGGCGGTCGGCATCG
TTCAGGCGCGCCTGTCCCATCAGGTACTGCACCAGGTCCAGGTTGTCCTTGCCCACTTCC
AGCATCGGGCCGACGTTGTTGTGGTTCACCGACGAGTAAAGGTCCCACCACGAGCCGTGC
TTGAGGAACTTGGTGCTGTACAGCGCGAACGGCCCGAACAGGACCACCGGCTTGCCGTCC
AGCTTGCGCGCATCCAGGTGCGGCACCGACATCGGCGGCGAGCCGGTCTCAGCCATGCCG
TAAGCCTTCACCCCATGGCGCGAGGTCACGTCCTGGCCCTGGAAAGCGAGGAACTGGCCG
CCGACCGGGAAGCCGGCGTAGTCCTTCGATTCCGGAATGCCCGACATCTGCAGCAGCTTC
AGTGCGGCGCCACCGGCACCGATGAACACGAAGCGGGCGTGGGTGGTGGATTCGGTGCCG
GCCTTGAGGTCCTTCACCGTCACGTTCCAGCTCTTGTCGGCGTTCTGCCGCAGCGCGCTC
ACTTCATGGTTCAGGTGCAGGCTGAAGTTCGGGCTGCGCTGCAGGCCGGCGGTCAGCTGG
CGGGTGATCACGCCGAAGTTGACGTCGGTGCCCAGCGGCATCCAGGTTGCGGCAACCTTC
TGCTTCGGGTCACGGCCTTCCATCAGCAGCGGGGCCCACTGCTTGATCTGGGCCGGATCC
TCGGAGTACTGCATGCCGTAGAACAGCGGGTTCTTGACCAGGGCCTGCTGGCGCTTGTGC
AGGTAGGCGATGTTGTCATCGCCCCAGACGAAGCTCATGTGCGGGGTCGGGTTGATGAAG
TCGCTGGGCTGGCTCAGCCGGCCCTCCTTCACCTGGTGCGACCAGAACTGGCGCGAGACC
TCGAACGATTCGGCGATGCCGACCGCGCGCTTGGTCTCGATGCTGCCGTCGGGCAGTTCC
GGGGTGTAGTTCAGTTCGGCGAACGCCGAGTGGCCGGTGCCGGCGTTGTTCCAGCCATCG
GAGCTTTCACCGGCGACGCCGTCGAGGCGTTCGTAGACCTGGATGTTCCAGTCCGGCTGC
AGTTCCTGCAGGTAGGTGGCCAGGGTGATGCTCATGATGCCGGCGCCGACCAGCACAACA
TCGACGGGCTTGTCGTTGCTGGCGGCGGGCACCGAGCGCTGGGTCAGCGGCCAGTACAGG
AACAGCGCGGCGGCCAGCAACAGCAGCACGAGCAGGGCGAGAAGAGCCTTGCCAAATTTC
TTCATGGGGGCGGGATCGTTGGCGGAGGGGAAGAGGTCAGGATGCGCGTGGGGCAGGGAA
AGGGCGTGAAGAAACAACGCCTTGCATCATCCACCGGTGATTCTAACCGGATCCGGTCCT
TTTTTGATGCAACGCAGCATCCGACGTTTCGCGGTGCTGCCACATGGGCGGCAGGCGATG
CCCGGCGACGGTGGGATCAGACCAGCTCAAGGATCTCGTCGCCAGCCTCATCGACCCCGC
CGGTCGGGCGCCAGCCCAGGCGGCGGTAGAAGCCGTGCGAGCGCGAACGCGGGTCGGCCG
AGCAGGCCAGGAACAGCCGCCGGTGGCCGGCATCGCGGGTCAGGCTGACCACTTCCTGCA
GCAGCTGGCGGCCGATGCCGCGGCCCTCGTAGTCCGGCAGCAGGGCCAGCACCAGCACCT
CGCCGCTGTCGCGGTCGGCGAAGCAGTAGCCGGCCATGCGCTCGCCCTCCCAGGCGACGC
GGCCGATCGAATCGCCTTGGGCGATGCCGGCCGCCCAGCTGTCCACAGTGATGCCCAGCT
GGGCCAGCTGCTCGGCGCTGAAGGCGTTCTCGCGGGTGCGCCCACGCAGGTCGACGCAGG
CAGCGGCATCCTCGGGGCGGGCATCGCGCAGGTACACGGGCATGCCGGACATCCTTGTAA
TGGTCGGCCCGCCAGTATCCGCATCGCGCATGGACCCGGTGTGTAGGCTTGATGGAGATC
CGATGGAGCCCCGAAAAAGGGGACGGAGGGGATTAAGCCGTATTTGCCTTGGATGTCGTA
TTGGCCTTAAGCGACTTAATCCCCTCCGTCCCCTTTTTGCGCTGTGCGTCAGCGCTTGCG
CCGGATCAATGCCGAGGATGCATCCAGCACGGCGCGGGTCAGCAGGGCCATGGTCTGCAC
GTCGCCCTTCCAGTGCTGCCAGTACAGCGGCACGTCTTCCCACGCGCGCTGGCGTACGTA
GACCAGGCGGCCGGCGTCCAGGTGCCGCTTGACCAGCGGCAGCGGATTCATCGTCCAGCC
CATGCCGCCCAGGTTGGCCTGCACAAAGGCGCGGGTGGAGGGAATCCACCAGGTCGGTGC
GGTGCTGGGCAGGTCATCGCCGGCCATGCGCCGGGCAAAGCGCGACTGCATGTCGTCCTT
GCGGTTGAACACCAGAACCGGTGCCTGCGCCAGTGCCTGCGCGGTCACGCCCTTGGCGAA
GTAGCGTTCGCGGAACTCGGGGGTGCAGGTCGCCGCGTAACGGATGCTGCCCAGCGCGTG
GATCTGGCAGCCCTGCACCGGCTCGTCCAGCGTGGTCACCGCACCCAGCACCGTGCCCTG
GCGCAGCAGTTCGGCGGTGTGGTCCTGGTCCTCCACGCGCAGGTCCAGGGTGGTCCCGGT
GCCCTGCGCGAACTGCGCCGCGGCCTGCGGGAACCAGGTTTCCAGGCTGTCGTGGTTCAC
TGCCACCGGGATGCTGGCCTGGGGCAGGTCCTCATCCGCCAGGCCCATGCGGTGCAGCGC
ATCGTGTTCCAGCAGGGCGGTCTGCTCGGCCAGCTGCACCAGCAGCTGGCCTTCGGCGGT
CGCGGTGGCCGGGGTGCCACGCTTGACCAGCAGGCGGCCGATCCGGTCCTCCAGTGCCTT
GACCCGCTGCGAGATGGCCGAGGGCGTGACATTCAGCGATTGCGCGGCGCGGTCGAAGCT
GCCTTCGCGGATCACCGCGGCCAGGGCGCGCAGCTGGGCGTGATCGATGCGCATCGAATT
AAGCTCCGCTAATGTTGGTTTAGGAAGTTTAGCTCGTCTTTTCCATGTTGCGGCGCGACA
ATGGCGCCCGTTCCGGTGCTGTCCGCCTTCGCGAGGTACCGTCCCCCAAGCAATACAAGG
CAGTGAATCCCATGTTCTCGGTCATCTCCGCCAGCACCGGCCTCGGTGCCTGGTTCTCTG
GTGCAGCCACCGGCATCGGCCTGTTCGCCGTGGTCGGGGCCCAGAGCGCCTTCATTCTGC
GCCAGGGCATCCTGCGCAAGCACATCGTGCCGGTGGTCGCCACCTGCGCGGCCATCGATG
CCATCTTCATCTTTGCCAGCGTGGCCGGCCTGCGCACGCTCACTTCAGCGCTGCCGTGGC
TGACCACCGCCGTGCTGTGGACCGGTGTCGCGTTCCTGGCCTGGTATGCGATGAAGTCGG
CACGCCGTGCGATCGCCGGCGGCGGTGGCATGGGCGAGGCCGACAGCGACGACGGCAGCC
GCCGCGCGGTGCTGATGGCCGCGGTCGGCTTCTCGCTGATCAACCCGCACTTCTGGCTGG
ACATGATGGTGATCGGCTCCATCGCCGAGAACTTCGGCAACGCCCGCATGGCCTTCGCTG
CGGGCGTGGTCACGGCCAGCTGCCTGTGGCTGACCGCGCAGGGCCTCGGTGCACGCCTGC
TGGCGCCGCTGTTCACCAAGCCCAGCACCTGGCGCGTGCTCGACGGCACCATCGCCGTGA
TCCTCAGCATCCTGGCCCTCATGTTGGCGGTGCGCGGAGTCCACTGACCCGGCGCACGCC
CCCCGAACCCACGTCCTGACTCTCTCTCCAAGGTAGTGGCAACGACGGCACCGGCAACGG
TGCCGTCGTCTTTTCCGGCTCTGGCGGGAAACCCATTGCCCTGCCTAGAATCGGAGACCA
GGACAAGGTGTCCACAGGAGCAGGGGAAGGATGCACAGGACGATTCTGGCGGCCGCACTG
GCCGTCATCGGGGGCGTTGCCGCAGGCAGCGCGGGGGCGGTGGAGCTGACGCAGTACCTG
CGCCGGGAGACCTTCACCGACATCAAGATCTCGCCGGGGGGCGAGTACGTAGCGGCAACG
GTGCCGAGGGAGGACAGCACCGCGATCGCGATCCTGCGCCTGAAGGACAAGGAGGTGGTC
GGCAGTTTCTGGCCGCCCAGCCGCAACCACGCGCAGGAATTCGATTGGGTCAGCAACGAG
CGCCTGTTGATCGGCCTGGCCCAGAAGTGGGGCTCGCTCGACCAACCCAATCCCACCGGC
GAACTCTATGCCATCGACGCCAACGGCAACCGCGGCGAACTGCTGGTCGGCTATCGCGTC
GAAAGCAAGGGCCCGGGGACCCGCATCCAGCCGAAGAAGGTCGAAGCAGTGGCCGCCTTC
CTGGCCGACGACCTGCCGGGCGACGAGCGCAACGTGCTGGTGACCGTATGGCCGCTGGCC
GAGGATCCGTACACCCGCGTAGATCGCATGGATGTGACTACGGGTCGTCGCTCGCGGGTG
GCGTCCTCGCCGGTACGGCGCGGCGAGTTCACCACCGACGGCGCCGGCGAAGTGCGCTTC
GTGCATGGCTCGGGCAGCGACAACATCAACAAGCTGTACTTCCGCGAACGCAGTGGCGAC
AGCTGGAAGCTGATCAACGACGAGGCCGTCAGCAAGCGCATCGAAACCGCCCTCGGCTTC
TCGGCCGATGACAGCCTGGCCTACCTCAACGTCGAGCAGACCCAGGGCCCGGACGCGATC
GTCAGCTGGAACCCGCAGACCGGCGAGCGTGCCACGCTGCTGCGCGACGAGGTGGTCAAT
CCGTATCGCATCATCCATCGGCCCGGCACCCACGTGCCGGTGGGCGCGCTCTATCTGGGC
GACACGCCGCGTACCCGGTTCTTCGACGAGAAGTCGCCGGAGGCGCGCCTGTACCGCAGC
CTGGAAGCCGCCTTCGGAGGGCCGGTCTACATCACCTCCAGCACCCGCGATGGCCGTGTT
GTGCTGGTGGAAACCTGGTCGGGCTCGAACCCGGGCGATTTCTACGTCTACGACACGGTG
GCGCGCAAGGCTGACCACCTGATCAGCCGCAGCGACTGGATTGACGTGGACCGCAGTGCC
AGCGTGAAGCCGATTGCACTGAAGGCGCGGGACGGGCTGCCGTTGCATGGCTTCCTGACC
CTGCCGGCCGGCAGCAACGGCCGCAACCTGCCGATGGTGGTGATGCCGCATGGCGGTCCG
TTCGACATCTTCGATTCCGGCCAGTACGACCGCGAAACCCAGATGCTGGCCGCCGCCGGG
TATGCGGTGCTGCAGGTCAACTTCCGTGGGTCGGGCAATTACGGCCGGGCCCACACCCAG
GCCGGTGCGCAGCAGTGGGGCGCGGCGATGCAGGACGATGTCACCGATGCCACCCGCTGG
GCAATCAGCGAAGGCATCGCCGATGCTCGTCGCATCTGCATCTATGGCGCCAGCTACGGG
GCCTACTCGGCGATGATGGGGGCGGCCCGCGAACCCGGGCTGTATCAGTGCGCGGCCGGC
TATGTGGGGGTCTACGACCTGCCGATGATGTACACCCGTGGCGATATCCAGGACCGCGGC
TCAGGCGTGACCTACCTGCGCGAATGGCTGGGTGATCCGGCCAAGCTGGGCGCGGTGTCG
CCGGTGAACCTGGCCGAACGGATCAAGGTGCCGGTGTTCCTCGCCGCCGGTGGCGAAGAC
AAGCGTGCGCCGATCCAGCATACCGAGCGCATGGAAGCGGCGCTCAAGCGCGCCGGCACA
CCGGTGGAAAGCCTGTACTACAAGACCGAAGGCCACGGCTTCTACACCGAGGCGCATCGC
AGCGAGTACTACGACAAGCTGCTGGCGTTCCTGGCGCGCAGCCTGGGGGGCAAGACCGCG
ACGACCGCGCCCGTGGCCGGCAAGGACAAGGCGCCCTGAGCTGACAGGGCGGCGGATGAA
TTTTCCGCCGCCCTGGTCTTCGGCACGCGGGACTTACTTCACCCCGTGCATCATCTTCTT
CAGCAGCGGCGCGGCGATGAAGGCCGCCAACGCGCAACCCAGGCCGATCCACATCAGCAG
CCAGAACAGGTGCGCGTAGGCACCTGCGGCAGCCACCATGTCCAGCGATTCGCCTTCCGG
CACCTCGATCGCGGCCAGCTTGCCGAACAGCGCGGCCAGCGTTTCCGAGAATGCGGTGGC
CAGGAACCAGGTGCCCATCATCAGGCTCATCACCCGCGGCACGGCCAGCTGGGTCACCGC
CGACAGGCCGACCGGCGAGAGGCACATCTCGCCGCTGGCCAGCAGGAAGTAGGCCAGCAC
CAGCCACCACACGCTGGCCATCTCGCCGGTGGCGCCCACCTGCTGTGCGGCCAGCGCCAG
CGGCACGAACGACAGCGCGCCGATCACCAGGCCCCAGGCCGACTTCACCGGCTTGCCCGG
TTCCCAGCCGCGGCGGTCCATCCACGTCCACAGCGCGGCGAAGGCCGGAGCGAGCAGCAC
CAGGAACAGGCCGCCGAGGTAGGTCAGCGAGCCGGCGGTCTGCGGAATCACCAGGCAGTC
GCGCACCAGCAGCACCAGCATCAGTACGACGATGGCGGCGAAGAACGTGCGCGGCGCGGC
CGAGCCCGGGCGCCGTTCCGACAGGCGCGCGCTGACCACGAAGCCGAGCGGTGCCAGCAG
CAGCGAGAGGATCGACCACGGCAGCGGCGTGCCGCCGGTGATCACCAGCGAGGGCACGAT
GTCCTTGGTCAGCAGGCGGTCGGTGAAGGTCACCCACGAGCCGTAGGACTGCTCGTACAT
CGTGAAGAACACCAGCGCCATGAAGATCAGCACCATCAGCGCGATCATCTGCTGGCGCTG
CACCGGCGTGCATTTCGTGCCGGTGAACCAGGCGAACCAGACCAGCACGCCGCCCAGCAC
CACCAGCATCAGCATCAGCGCCAGGCTGATTTCACCGCCCAGCGCGAACGCGCCGTTGCC
GGCGGCCCACATCAGCCATGCCACCGGCAGCACGCCGAGCACCGCGCACAGATAGATGAG
CCATTCGCGTGGCAGGCCCAGCACCTTCTGCTTCAGCGCCGCCGGTTGCGGCGGTTCGGC
ATGGCCCTGCAGGTACTTCTGGCCCCACAGGAACATCGCCAGGCCGGCCAGCATGCCGAT
GCCGGCCGCACCGAAACCGTACTTCCAGCCGTAGGCCTCACCGAGGAAGCCACACACCAG
GGACGAGAACAGCGCGCCGAGGTTGATGCCGGCGTAGAACAGCGAAAAGCCCGAGTCGCG
ACGCGGGTCGTCCTTGGCGTACAGCTTGCCGACAATGGTGGAGATGTTCGGCTTCAGGAA
GCCGACGCCCATGATGATCAGCGCCAGCGACAGGTAGGTCACCGCCAGCGCCGAGGTGTC
GCGCACCACTTCGCCGTTCACCCGGTACGCGGCGTGGCCCTCGAAGGCCATGCCGAGGTG
GCCGAGTACCAGCAGGATGCCGCCGAACAGCACTGCCCGGCGCATGCCCAGCCAGCGGTC
GGCCAGCATGCCGCCGAACACCGGGATGCAGTACACCAGGCCACCGTAGGCACCGAGCAG
GTCCAGGCCGGCCTTGTCGCCGAACAGGTGGTATTTGGTCAGGTACAGCAGCAACAGCGC
CTTCATGCCGTAGAAGGAGAAGCGCTCCCACATTTCAGTGAAGAAGCAGACGTAGACGCC
CTTGGGGTGGCCCAGGAAGTCGTCGGAAGCAGAGGCGGCAACGGTCATCGACGGCGGGGA
CAGCGGAAAGGGCGCGATTATAGGCCTCTGGGCCTGGGCAGGCAGCCGCCGGTGGATCCA
CGCCATGCAGGGATGGCGCTCCCCCGGCGGCCACCGCTCACAGGTATCGCAACCAAGGCA
GATCGCGCCTTCGCGCTTTGAACCGCGCGAAGGCCCGCGTCGGCGGGTACAGCACCACCG
CCAGCGCACAGGCCACCAGCAGCAGGCCGCTGACCGAATCCAGGGCATACAGTTCGCCAT
GGGTCGGCCCCCAGGCCGCCAACGCGGCCAGGTACAGCCCTTTCAGCACGTACAGGTGCA
GCAGGTAGAAGAACATCGGCGCGGCGCCGATATCGGACAGCGGGCGCAGCGCACGCGCGA
GGGGCGGCCATTCGTACAAGCGCAGCAGCAACAGCCCCACGCCCAGGGTCAGCAACAGGA
ACTGCAATGACGGCGGGTACTTGGTGACGTTGAAGATGCTCAACCACGTGCGCAGCGTAG
TGGTCTGGTACGACCAGGGAGCATCCCCATACTGGTTGGCGAACCGCAGCAGCGCGAACA
GGGCCAGCGCGCCGACGCCTGCCCACAGCAGCCAGCGCTGGCGCTGCTCCGGCGCGCGCG
CGCGGCCGAACCAGGGCCCCATCAGATAACCCAGCGCAATCACCCCGATCCACGGCAGTA
CCGGATAGGAGGTGCGCAGGCGCAGCGCGCCGGCCTCGATCCAGTCGCGCTGGTGCAGCA
CTTTCCACAGCACCGCCAGCAGGCCGTTTCCTTGCACCCGAAGGCCGTCGAACAGGTTGT
GCCCGGCCACCACCGCGATTGCCAGCATCAGCAGGGCCGGGCGTGGCAGCCATAGCAGCC
CGGCCAGCGCGATCATGCTCAGCCCGATGGCCCAGATCACCTGCAGGTACAGCGTTTCCG
GCGGCAGCTGGAAGGTCCAGGCGAAATTCACCAGGGTCAGTTCCAGCACCACCAGGAACA
GCCCGCGCTTGAGCAGGAACGCAGCTGTGGCCCCGCGCGGATCCGCCTGGCGCTGGCCGT
ACAGCCAGGCCGACAGCCCGGTCAGCAGCACGAACACGGGGGCGCACAGGTGGGCCAGCA
GACGGCAGGCGAACAGCGCAGGGGAGACCGTCGCTGCGTCCATCGGGTCGCTCACCTGGT
GCTGCAGGAAGAAGGTCTCACGCACGTGGTCCAGCAGCATCAACAGCATCACGGTGCCGC
GCAGCTGGTCGATGGAGGCCAGGCGGGGGGAGGGGGAAGGGGGCATGCGATGCAGTAACA
ACAAGGTATCATTAAGATATAACATATCATTTGCGGCGTGCCCAGCCGGACTTTGCCGGG
TCGGTCGATTGCCGGTCCACGTGCCGGCCCATTGCGCCGCAGCACACGCCCCCATCCTTT
GGCACGCTGGACTTGATCTGCCCTGAACGCTAGCGTGGCAGGGATTTTTTGCCAGCAGGG
GCTTCCATGAACCACGACGCTGCGCCCAAGCAGCTCACCTTCCGCGCAGTGGCCCTGGCC
ATCGTGCTGGCGGTGGTGCTGTCGGCCGCAAACGCCTACCTCGGTCTGTTCGCAGGCCTG
ACCATCGCCACCGCCATTCCCGCCGCGGTGATTTCCATGGGCGTGCTGCGCCTGCTGGGC
GGTGGCTCCATCCTCGAGAACAACATCGTGCAGACCGGCGCCTCGGCCGGTTCATCGATC
GCCGCCGGTGTGATCTTCACCATCCCGGCGCTGGTGATCATGGGCTACTGGCCGGACTTC
AAGTACTGGTGGGTGCTGGGCATCGCCGGCCTCGGTGGCCTGTTGGGCGTGCTGTTCTCG
GTGCCGCTGCGCCGTTCGATGATTGTCGAAGACCCGCTGCCGTTCCCGGAAGGCAAGGCT
GCGGCCGAAGTGCTCAAGGCCGGTGAGAACCCGGGCCCGGGCCTGAAGATCCTCGGCCTG
TCGGCGGTGATCGGTGCCTTCGTCAAGCTGGCCGCGGAAAGCGGCATGCGCCTGATTCCC
GATGCCTGGGCCACCTCGGCCTACGTCGGCAGTTCCAAGGTCACCGCCTTCATCGGCACC
AACCTGTCGCCGGCACTGCTGGGCGTGGGCTACATCGTCGGCCTCAACGTCGGCATCGTG
GTGGTGTCCGGCTCGATCCTGACCTGGCACATCGCCATTCCGATCTACCAGGCGTTCTTC
ATGAACACCGATCCGGCACTGGCCGCGTCGGTTGCCGCGGCCTCGTCCACCGAGGCAGCG
TTCGCCATCTGGGGCGCGAAGATGCGCTACCTGGGCGTCGGTGCGATGCTGATCGGTGGC
ATCTGGACCCTGATCTCGCTGCGCAAGTCGCTGCTCAACGGTGTCAAGAGCGGCTTTGCC
GCCGCCCGCAAGAGCGGTGGCCCGGTGCTGGCGCACACCGAGCGCGACCTGCCGATGAAG
TGGATGCTGGTCGCCCTGGTGGTGTTCGTGCTGCCGCTGCTGGCCCTGTACCAGGCCATC
GTCGGCCAGTGGCACGTGTCCATCCCGATGACCCTCATCATGATCGTCGCCGGCTTCCTG
TTCGTTTCGGTCTCGGCCTACCTGGCTGGCCTGATCGGCTCGTCCAACAACCCGGTTTCG
GGCATCACCATCTCCACCATCCTGTTCGCTTCGGCCGTGCTGGTGGTGCTGCTGGGCAAG
GATGGCCTGCAGCCGGTCGGCGCCTTCGGCGCGCCGCTGGGCGCGGTGGCCGCGATCATG
ATCGGCGCGGTGGTGTGCTGTGCTGCAGCGGTCGGCGGTGACAACCTGCAGGACCTCAAG
GCCGGTTACATCGTCGGTGCCACCCCGTGGAAGCAGCAGCTGATGCTGGGCATCGGTGCG
TTCTCGTGCGCGCTGATCATGGCCCCGGTGCTGAACCTGCTGGCCACCGCCTACGGCATC
GGCGTGAAGTCGGAGCTGCACCCGAACGCGCTGGCCGCGCCGCAGGCCAACCTGATGGCC
TCGGTGGCCAAGGGCCTGTTCGGTGGTGAACTGCCGTGGACCTTCATCGGCATCGGTGCC
GTGGTCGGTGCCGCCATCATCGCGTTCGACAGCTGGCTGAAGTCGCGCAACGCCCGCTTC
CGCGTGCCGGTGCTGGCCGCCGCCATCGGCATCTACCTGCCGCTGGAACTGATGGTGCCG
ATCTTCCTCGGCGGCCTGATCGCCTACCTCGTCGAGCGCTTCCACAAGGTGCGTGCCGAT
GACGAAGAAGGTCGCGACCGCGTGCACAAGCCGGGCGTGCTGTTCGCCGCCGGCCTGATC
ACCGGTGAGGCACTGATGGGCATCGCCATCGCGATTCCGATCGTGGTGAGCAGTCGCGCC
GACGTGCTGGCCGTGCCGTTCCACCTGCCGGGCGCACAGTGGATCGGCCTGGCCGTGCTG
TTCCTGGTCGGCTGGCTGATCTACCGCACCGGCAAGCGCGCCATGGCGTAAGGGTTGGGG
TCGTGATGCATGGGGTCGGATCCCTTCCCGCCGGGAAGGGCTCTGACCCCGGGTTGACAG
CGTCTGGGGTCAGAGCCGATTCCGTCGGAATCGAATCCGACCCCGGTGTCCCCACAAACC
GCGCCACGGCGCGGTTTGCTTTTTCTGGCGGCGGGGCCGCGCCCCACCGGCAGCCATGAC
CGATGGCCTTGGCAGCCCCGGCCGCACGGGCCTACCATCGGTTTTTTGCCGTCCTGCGGA
GACCCCGATGAAACTGCGTCATGCCCTGCTGCCACTGAGCCTGCTGGCCGCCCTGCCCAG
CGTCGCCGCTGCCCGTGGCCTGGAAGTCCGCGACATGGTGGCCATGGACCGCGTCTCCGC
ACCGGTACTGACCGCTGACGGCGGCACCGTGGTGTTCGCCAAGCGCAGCGTGGATGCCAA
CCTGAAGGCCTCCACCGCGCTGTTCGCGCGCAACCTGCGTACCCGCGATGCAGCACCGCC
GAAGCAGATCACCCCGGCCGGCTGGAACGTCAATTCCGCTTCGCTGTCGGCCGATGGCCA
GACCGTGTATTTCCTCAGCGCCAGGAGCGGCAGCCAGCAGTTGTACGCGCAGCCGCTCAG
CGGCGGCGCCCCGCGCCAGCTGACCGACTTCCCGGTCGACGTGGACAGCTACCACGTGTC
GCCGCAGGACGACCGCGTGCTGTTCAGCGCCGGCGTGTTCCAGGCCTGTGCCTCGGACCT
GACCTGCACCGAGAAGAAGCTCAAGGACGTCGCCGGCGCCAAGGCCAGTGGCAAGGTCTT
CGATTCGCTGTTCGTGCGCCACTGGGATACCTGGAACGACGGCCGCCGCAACACCCTGTT
CGTCGCGCCGCTGCCGGCAGCCAAGGCCGGTCCGGTCAAGGGCGCTTCCGCGCTGAGCGC
CACCATCGACGGTGATGCCCCGTCCAAGCCGTTCGGCGGCAATGATGATTTCGCCTGGTC
GCCGGATGGCGCCAGCGTGGTCGCCAGCATCCGCGTGGCCGGCAAGCAGGAGCCGTGGTC
GACCAACTTCGACCTGTACCGCTTCGACGCGGCGGGCAAGCAGGCGCCGGTCAACCTGAC
CGCCTCCAACCCGGCCTGGGATGCCGGCCCGGTGTTCAGTGCCGACGGCAAGACCCTGTT
CTACCGCGCGATGAAGCGCCCGGGCTTCGAGGCTGACCGCTTCGGCCTGATGGCGATGGA
CCTGGCCAGTGGCAAGACCCGCGAGATCGCCCCGCAGTGGGATCGTTCGGCTGGCGGCAT
CACCCTGTCCGCCGACGGCGCCAGCATCTACACCACTGCCGATGACCTCGGCGAACACCC
GCTGTTCCAGATCGACGTGGCCAGCGGCAAGGCCACCAAGCTGATCGGCGACGGCAGCGT
GACCTCGGTCGATGTGGCCGGCAACAGCGTGGCGATCACCCGCAACAGCCTGAAGAGCAA
CGACCAGGTGCTGGTTGGCTTGCTGCCGGCCGCGGGCGAAGCCATCGGCGAGCTGCGCGC
GCTGACCCCGGCCGCTGGTGAGGTGCTCAAGGATGTCAGCTTCGGCGACTACGAACAGTT
CGAGTTCAAGGGCTGGAACAACGACACCGTGCATGGCTACGTGGTCAAGCCGCACAACTA
CCAGGAAGGCAAGTCGTACCCGGTCGCGTTCCTGATCCACGGCGGCCCGCAGGGCAGCTT
CGGCAATGGCTGGAGCTACCGCTGGAATCCGCAGACCTACGCGGGCCAGGGCTATGCGGT
GGTGATGATCGACTTCCACGGCTCCACCGGCTACGGCCAGGCGTTCACCGATGCGATCAG
CCAGCACTGGGGCGACCGCCCGCTGGAAGACCTGCAGAAGGGCTGGGATGCGGCGCTGAA
GAAGTATTCCTTCCTCAATGGTGACAAGGCCTGTGCGCTGGGCGCCAGCTACGGCGGCTT
CATGGTCAACTGGATTGCCGGCAACTGGAACAGCCCGTTCAAGTGCCTGGTCAACCATGA
CGGCGTGTTCGACCAGCGCATGATGGGCTACGCCACCGAAGAACTGTGGTTCACCGAGTG
GGAGCAGGGCGGTACGCCGTACCAGAAGGCGGCGAACTACGAGAAGTTCAACCCGGTCAA
CCACGTGGCGGACTGGAAGAAGCCGATCCTGGTCATCCACGGCCAGCAGGACTTCCGCAT
CCCGGTCGAGCAGGGCCTGGCCGCGTTCACCGCTGCCCAGCGCCAGGGCATCGAATCGAA
GTTCCTGTACTTCCCGGATGAAAACCACTGGGTGCTGAAGCCGAACAACAGCATCCTGTG
GCATGACACCGTCAATGCCTGGCTGAAGCAGCACATCGGCAACTGATGGTTGCGGCGCCG
CCCTCCGGGGCGGCGCTTCTGTTTCACCATCTGCTTTACCGGTGGGTGCCGACCGTTGGT
CGGCACACCTTCCTGATCTGCCGCCACCAGCAGCCGGCCAGCGGCCGGCTCTACCAGAGC
GCCTGCATGCCTTCGACTGCCCTGATCCAGAACGACATCGTCGTCTTCGGTTTGATCGCC
GCCACTCTTGGCGCCGTGTTCTGGACCGCCTCGCGCGAGCAGGGGCTGTGGAAGCGCTTC
TATACGTTCGTGCCAGCGCTGCTGCTGTGCTACCTGATTCCCGGCATCTACAACACCGTC
GGCCTGATCGACGGCCAGAACACCAAGCTCTACAACCCGATCGCGCGCGACATCCTGTTG
CCGGCGGCGCTGATCCTGCTGACCCTGGCAGTGGATATCAAGGGCATCCTGCGGCTCGGC
CCGAAGCTGGTACTGATGTACCTGGGCGCCTCGGCCAGCATCATGCTCGGTGCGGTGGTG
GCGTTCCTGGTGATGCGCGCGATCCATCCCGACACCGTAGCCGGCGATACCTGGGCCGGC
ATGGCGGCACTGGCCGGCAGCTGGATCGGTGGTGGTGCCAACATGCTGGCGATGCGCGAA
GTGTTCGACGTCAACGCGACCACCTTTGGCCAGTTCGCGGTGGTCGATGTCGGTGTCGGT
TACGTGTGGATGGCCGCGCTGATCTTCCTGGCAGGACGTGCAGCGAAGATCGATGCACGC
AGTGGCGCTGATACCTCGGCCATCGATGAACTGAAGGAACGCATCGCGCGCTTCCAGGCC
GAGCACGAACGCATTCCCAGCCTGACCGATCTGATGCTGATCGTGGCGGTGGCCTTCGGC
GGCGTCGGCCTGTCGCATGCGATCGGTGCGCCGCTGGCGGCCTGGTTCAAGGCCAACGTC
AGCTGGGCGTCGCAGTTCAGCCTGGACGCGCCGTTCGTGTGGGTGGTGGTGCTGTCGACC
ACGCTGGGCCTGAGCCTGAGTTTCACCCGCGCACGCAACCTGGAAGGGGCGGGTGCATCG
CGGCTGGGTTCGTTGCTGCTGTACTTCCTGATCGCCTGCATCGGCATGCAGATGGATCTG
CTGGCGCTGCTGGATCGCCCGTGGCTGTTCCTGCTTGGCCTGATCTGGATTGCCGTGCAC
ATCGTGCTGCTGTGGTGCCTGGGCAAGCTGCTGAAGGTGCCGTTCTTCTATTTCGCCATC
GGTTCGCAGTCGAACATCGGTGGCCCGGCCTCGGCGCCGGTGGTGGCGGCCGCGTTCCAT
CCGGCCCTTGCGCCGGTGGGCGTGCTGCTGGGCACGATGGGCTATGCCACCGGCACCTAC
CTGGCCTACATCGTCGGCATCACCCTGCGCGCACTGGCCGGGCAGGGCTGATACGGCGAC
GGGGTGATGGGGTCAGATCCCTTTTGCGACGCAAAAGGGATCTGACCCCGGTTCCCGGTG
AATCACGCCACCGGCAACCCGCGTTCGATCAACCATGCCTTCGCGTCTTCGGCGTCCTGC
TCGAACCACGCTTTCGTAGATCCCAGCCGATACGTATACCCCCAGGCATCCATGTCGGCC
ATCAGCCGCTGGCTGCCGACGCCGGGCAGCTGCCCGGCCAGCACGATCTGCAGGTAGCAG
GTCGCGTCTTCCTCGGCCACCGAGTCGGTGGCATCGGTATGCACCTGCGCCCGCCGCTCC
GGCGGCAGTACGATCAGGTGGCAGGCCTCATGCAGCATCGAGTGCACGGGCGTGTCATCG
CGCACGTAGACGTTGCTGGCGATGATGCCCGCCTCGGGCTCGCCCCAGTAGCTGCCGGGA
ATCGGCTCGCCGGCCGCCACGTGGTGCAGCCGCAGGCCATGCGCGGCGAGCAGGCACTGC
GCATCGGCGAAGGCGATGTCGCCCACGCAGGTGATGTCCACGGCGGTTGTCGTATCGGTC
ATGCGGGTCAGGCAGCCCCGCCCATGCAGGCACGGGCGGGGCAGGGGATCAGGGTTTGTC
CGGGCCTTCCGGCAGCGCCACGGAGATGTCCAGCACATCGTGCTGGCCATCCTTCACCAG
GTCGACCTTCACCGCATCGACGTCGATGTTCACGTACTTCTTGATCACTTCCAGCAGCTC
GCGCTGCAGCAGCGGCAGGTAGTCCGGGCCACCACGGTGGCTGCGTTCCTGCGCGATGAT
GATCTGCAGGCGGTTCTTGGCGGTTTCGGCGGTGGTCTTCTTCGCTTTGAGGAAATCAAA
CAGGCCCATGCTTACCCTCCGAACAGCTTGCTGAAGAAGCCCTTCTTCTCGACGTTGGTG
AAGCGCATCGGGCGTTCTTCGCCGAGGATGCGCGCGACGGCGTCTTCATAGGCCTGGCCG
GCAGCGGATTCGACATCCAGGATGACCGGCTCGCCCTTGTTGGAGGCGTTGAGCACGTCG
CCCGATTCCGGAATCACGCCGATCGCCTTCAGGCCGAGGACTTCCTCGACGTCGGCGATG
CTCAGCATCTCGCCGCTTTCCACGCGCAGCGGGGTGTAGCGCGTCAGCAGCAGGAAGGCC
GGCACGTCCTGGCCGGATTCGGCCTTGTGGGTCTTCGAATCGAGCAGGCCGATGATGCGG
TCGGAGTCGCGCACCGACGACACTTCCGGGTTCACCACCACCACCGCGCGGTCGGCGAAG
TACATCGCCAGGAAGGCGCCCTTCTCGATGCCGGCCGGGGAGTCGCAGATGATGTAGTCG
AAGCCGTCGGCGGCCAGGTCCTTCAGGACCTTGCCCACGCCTTCCTGGGTCAGTGCGTCC
TTGTCGCGGGTCTGCGAGGCCGCCAGCACGTACAGGTTGTCGAAGCGCTTGTCCTTGATC
AGGGCCTGCTTGAGGGTGGCTTCGCCGTGCACGACGTTGACGAAGTCGTACACCACGCGG
CGTTCGCAGCCCATGATCAGGTCGAGGTTGCGCAGGCCGACGTCGAAGTCGATCACCGCC
ACCTTCTTGCCGCGCCGCGCCAGGCCGCAGGCCAGGCTCGCGCTGGAAGTGGTCTTGCCG
ACGCCGCCCTTGCCGGAGGTGACTACGATGATTTCAGCCAAAGGACTTCTCCTGGTTCTG
CATGAGTTTGGTGCTGCGTCAGTCCAGCGCAGCGATCTTGATCTGGTCCTGTTCCAGCCA
CACCTGGACGGCCTTGCCGCGCAGGTTGTCCGGAACATCGTCCAGTACCTTGTAGTGGCC
GGCAATGGCCACCAGTTCCGCATGGAAATCACGGCAGAAGATGCGTGCCGCGGTGTTGCC
CTGGGCCCCTGCCAGCGCGCGGCCGCGCAGGGTGCCGTAGATATGGATGCTGCCATCGGC
GATGACCTCGGCGCCGGCGCCGACAGTGGCCATCACGGTCAGGTCGCAGTTTTCCGCGTA
CAGCTGCTGGCCCGAACGCACGTTGCCCAGCTGCATGCGGCCCGGCTGCGGTGCAGCGGC
GTCGGCCACCTTGGCCACCGGCGTCGCCGGAGCTGGCTTCGGTTCGGCACGGGCTGCCCG
GCGCGGTTCCTGTGCGGGCGGCGGCGGGGCCGGTTCGCCCTCGGCACGCTCGTACTGCGC
GCGGAACTTGGCCAGCAGCGGCAGGCCGAGCTGCTGGGAGAGCAGGTCGACCGCGCTGGT
GCCGTAGGCCAGCGCCACCGGCAGCACCCCGGCGCTGCGCAGGCCGTCGACCAGCGCCTG
CGCGGTGGCCACGTCCGGCACCTGGCTCAGGCCGCCGAAGTCGAGGATCACCGCGGCGCG
GCCGAACAGCTTCGGGGCGCGGGTCACGCGCTCGCGCATTTCCTGCACGAGACGTTCGAC
ATCAAGGGTACGGATGCGCAGGTTGGCGATGCCCACCTGGCCGATCTTCAGTTCACCGGC
CTGTTCGTAATCGAAATTCACCGCCACGCTCAGGTCCCCGTCGGCCGCTGTGCCTGCGCC
GGCAGCTGCCGGGCGCGTGTCCATGCCACATCCGGCAGCTTGTCGCCGTAGGTCTCCTGG
ACCCACGGGTAGCTGCACAGTTCCTTGGCCAGCATGCTGGCGCGCACATCGACCTGCGGC
ATGGTGTTCTGGCCCAGCTCGCGGAAGCCGAAGCTGCCGTGGAAGAGCAGGGCGGCATCG
GCGCCATGGTCGAGGAAGACCTCGCAGGTCATCTGCGGGTAGCGCAGCTCGGCGAAGCTC
TGCGCGTCGGCGTAGAACGCACGCCCGACGCCACCGCCACGACGGCGGCTGGCGACCACG
ATGCGGTCGATATAGAAGAACGGGGTGTCCAGCTGCTGCTTGAACCAGGCGAAATTGCTG
CTGTCGTGCTGGCTGTCGCTGCCGAAGCCGATCAGGAAGCCGGCCAGGTTGCCGTCGCGC
TCGGCGACGCGGAAATACTCAGCGGTTTCATAGAACAGGCGCAGGCGGGCCGCATCCAGG
GGAAGGATGGCCAGGCCAGCGTTGTTGTTCAAAGCCAGGACGGAATCGAGCTCGTGCTCG
CGCACGTCGCGGATGACAATCGACATTGTGACTCCGTGGGGTAACGCGGTTGGTCCATCA
AGGGACCCTGCGCACGATTATTGCATGCCCGGGGTGGGCTGCGGCATGAACAGGCGACCG
GGCGGGCATGACTTCCGTGGGGTGCGGTGCGCAGGCGCGGCCCGTAGAGTGCTGGCATGT
TGGGAGTCCTCAGCCATACCCGCGTCCTCCGCCTGGCCGGCCTGTTCACCTGGGTCATGG
TCGGCCTGCCCCTGGCGTACTCGCAGTTCGAGAACCTGCACAGCCGCGGTGACATGGGCG
GCTGGGCGATCCTGTTGTTCGTCGCCTACCTGTCCTTCGGCACGGCCTACTACTGGTTGA
CCCGCATCCTGCGCAGCGACAGCCACACCAGCTGGCTGGACCGCGGCCTGCTGCTGTTGC
TGACGGTCTCGGCGCTGGGGGTCAGTTTCCTCAGCGGTTCGGGCCTGGGCAGCATCCTGA
TGATGGTCGCCGCCGGGGTCATTCCGTGGATGCTGTCGGTACGGCTGGGGGTGCTGTGGC
TGCTGGTCAGCCAGCTGGCGGTGGCGCCGGTCTATTACCTGCTGCTGCGCTTCCCGCTGT
TCGAAGCGGTGATGCAGTCGCTGCTGTATGGCGGCTTCTCCATGTTCATCTTCGTGACCA
GCCTGGTTGCACGGCAGCAGACCGAGGCCCGCGACGAGCAGCGCCGGCTCAATTCGGAGC
TGCGTGCCACCCGCGCCCTGCTGGCCGAGAGCGCGCGGGTCAACGAGCGCACCCGCATTT
CGCGCGAGCTGCACGACCTGCTGGGCCACCAGCTGACCGCGCTGACCCTGAACCTGGAGG
TCGCCGGCCACCTGGCCGAGGGCCAGGCGCTGGACCACGTGAAGCGCTCGCACGCGCTGG
CCAAGCTGCTGCTGGGCAATGTGCGCGAGGTGGTCAGCCAGCTGCGCGAGACCGGCGCGA
TCGATCTGGCCGCGGCGCTGCGCCCGCTGACCGAGAACGTGCCCTCGCTGGATATCCAGC
TGGAGATCGAGGATCCGTTGAACGTGGAAGACCCGCAGCGGGCCCACGTGCTGCTGCGCT
GTACCCAGGAAATCATTACCAACGCGGTGCGCCACGCCGGCGCCCGCCACCTGTGGATCA
AGGTGTACCGTGAAGCCCCCGACCGGGTGGTGGTGGAGGCCCGCGACGACGGCGTCGGCG
CGGATATGGTCAATGTAGGCAATGGCTTGCGCGGCATGCGCGAGCGCCTGCAACAATGTG
GTGGCCAGCTGCAGATCGAAACCCGTCCCGGAGAAGGCTTCCGGCTGCGGGCGACGGTGC
CGGCAACGGTGCTGGTGGCGGCCCTTACCAAGGTTCCTGAAGGAGTGCGTTGATGATTCG
CGTCTGCCTGGTCGACGACCAAACCCTGGTGCGGCAGGGAATCCGCTCCCTGCTGGCGCT
CGACGACGGCATCGAGGTGGTGGCCGAGGCCGGCGACGGCCGGCAGGCGGTCGAGCTGAT
ACCGCAGGTGCGCCCCGACGTGGTGCTGATGGACATGCGCATGCCGGTGATGTCCGGTCT
GGAGGCACTGCAGGTGCTGTCGCGGCAGGAACAGCTGCCGCCGACCATCATCCTCACCAC
GTTCGACGATGACCAGCTGGTGCTGGCCGGGCTCAAGGCCGGTGCCAAGGGCTACCTGCT
CAAGGATGTCACCCTGGCGCAGCTGGTCGGTGCCATCCGTACCGTGGCCGACGGCGGTTC
GCTGGTGCAGCCGGCGGTGACCCAGCGCCTGCTGTCCGGCCTGGAGCACATGCGCAACGA
GTTCGTCAGCCTGGACCGCCCGGACCCGCTGACCGACCGCGAGACCGAGATCCTGCGGCT
GATGGCCAGCGGCTTCTCCAACAAGGAGATCGCCAATTCGCTGGGCGTGGCCGAAGGCAC
CATCAAGAACCACGTGTCCAACATCCTGTCCAAGCTGGGCGTGCGCGACCGTACGCGTGC
CGTACTGAAGGCGTTCGAACTCCAGCTGGTCTGAAGAAAATCGTTCAAGTACAAAGACTT
GGGTCGTAGTTACGGGTTCCTGCCAAGGTTGCCCCCTACTTGCCGGGTAGCGGTATGCGT
TACCCTTCGAATTCTTTGTCCATACAAATACGCAGCCGGCAGGGAAACCGGTGCGCCAAT
CCCGATAAACAATGCCCGCGAAGCCTGCTAGGATTGGCGCTTCGCTTCAATCAACCCGGC
CGTGGGATCGGCCCCGGAGACTCTCTGAATGACCCGTATTATCGAGTTCCTGATCGCCTT
GGGGATCGTGGCTGGCCTGTTCGTCATCATTGGCGTATGTCTGCCGGGCGAGCGTCACAT
CACCGAAAGCATCGAGACCAACCGCAAGATGACGATCGTGTACGACACGGTCAGCAGCCT
GCGCCGCTTCAAGGACTGGAACCCGCTGGTACTGCGCGATCCCGCCGTTGAACTGAAGCT
GTCCGGCCCGGCCTCCGGTACCGGTGCCACCCTCGACTTCACCTCCAAGGACCTGGGCAC
CGGTTCCTGGAAGATCACCGAAGCCGAAGAGAACAAGCGTGTTGTGATCGCCATCGAAGA
CGCCACCAAGGGTCACGACAAGGTCACCACCTTCAACCTGGAGCCGACCGGCAAGGGCGG
TCGCAACGTCAAGATCACCCAGGACTACTCGGTGAAGTACGGCTTCGACCTGTTCGGCCG
TTACGCCGGCCTGTATGTCAGCCGCCAGATCGGCGACGACATCAAGCTGGGCCTGTCGCG
CATCGCCAACATGCTCGCAACCGTGCCGAACGTGGACTACCGCACGCCGGAAGCCCCGCT
GACCGACCTGGCCATCGTTGAAGTGCCGGCCGAGAACCTGCTGGTGGTCAACGCCGGCAA
CGTGGACCGCGGTCAGGACACCATCACCAAGTCCATCAAGGACAACCAGGAGTGGATCAA
GCGCGTGATGGAGGCCAATGGCCTTGAAGCCGCCGGCCCGTTCCGCATCATCACCACCGA
CTTCGGCCAGGAGAAGTACGCCTTCGACATCGCCCAGCCGGTGAAGAAGAAGGGTGCTGA
AGGTGCTGCTGCCGACGAGCTGACCGTCAAGATCGACGGCGGCGCTCCGGTCAAGTACGT
GCACGTTGCTCCGCACCGTTCGGCGCATGCGGCCTACACCGGCCACATGGCGGGTCTGGA
CGTGGCCCGCAACGGCCTGCGTGCCTGGGCCGTGACTTCGGGCAACGAAGTCATCGACCG
CCCGTACGAAACCTGGAAGGACGGCATCGACAAGTCGTTCACCCCGGAAGCGACCTACGA
CATCTACTGGGCCGTCAAGTAAGCCTCGGCTGACCCATGTAGTGTTGGACACGAAAACGC
GCCGCTCATTGCGGCGCGTTTTTTTTGATCCGGCGCCCGGCAAGGGGCGCTGCGCAAGGA
GCCCCCATGTTCAATCTCGAACGTCGTGCACGTAAGCCGTCCCTGCTCGCCTGCCTGGGG
GCGCTGCTGGCCGCTGCCTCGATCGGCCTGTCCGCCTACGCCTCGCATGGCGTGGCCGAT
CCGCTGGCGCAGCAGCACCTGAACATGGCGGCGCTGTACGCGTTCGCGCATGGTGCGGTA
CTGGTGGCACTGGGGCCACGCGCGCACGGGGCGATCGCACACCTGGCGCTGTACGTGCTG
CTGCTGGGTGTGCTGTTGTTTTCAGGCAGCCTGGTGGGCGGGGCGCTGTGGCAGTGGCCG
ACGCGGATGGCGCCGATCGGTGGCACCAGCATGATGGCCGGCTGGGTGGTGCTGGCGATC
AATGCGTTGAGGCGGTGACGGCAATCCGGGTACAGCCGAGCATGGCTCGGCACTACATGG
GGGCGTTGCGCGGCAGCTGCTGTAGAGCCGAGCCATGCTCGGCTTCGAGCGAAGCGGCCC
GCTTTTGGCTTCGCTCTCTCGTTCCATTCCGCGTGCGGGCGCCACGAGGGGCTCAGCCGT
TGGCCGGCCTCCAGCACCAGTGCCAGGGTTCGTAGACGATGCCGTGCGGGTTGTCGCGTG
GGTAGCTCAGATGGAAGCCATGCCCGCCGGCATGCACCTGCAGCCAGGCGAACGCGTCGG
TGGCTTCAAATGATTCCTCGGCCGGGGCATCGCCCGGTGTGCCGATGTCCAGCGCATGGC
CGCTGTGGTGTTCGCTGAACCCCGGCGCTGCATTGACCTTCAGGATCTCCGTCACGCTCA
ACCCACGTGCCAGCTTCCGCTCGAAGATGCCCAGCTGGTAGGCATGGCTGCGGAAGCCGG
AAATTGCGTCGAGCGCGATGCCCTCCCGTGCCGCCTGCAGGCGCATCCGCCGCCAGCCCT
GCGCGGCGCCACGGCGCAGCCATAGCGGCCGGGCGAAGCGGTCGCGGCCGGCAAAATGCA
GCAGGCACGGTTCGGGCTCCAGCGGCAGGCCGCTGTCGTCGGCGTAGCGCTGCGGGTCCA
GGCCCAGTTGCTGCAGGCGTTGCTGCAGCCCGGCCAGCGGCAGCCACTGTTCCTGCAGCG
CAGCGCCGAACGGACGTGCCGCCGCTGCATCGAGCAGCGCCAGTGCGTCCTCGGCCCCGG
GCTCGCGCGGCAGGCGTGGCACCAGCGAATGCACGCCATGCGTCGTTACCGCCGCCAGGT
AGCGGCCATCGCGCTTGCGCCGCAGCACCCACTGTGCCTGCGACAGCAGGCGGGCATCCA
GGTTGCTTCGTGCGCGCAGCAGGTGGGCGGGCCACAGCTCGATGGCCTCGGTATTGATCA
GCAGGGGGGCGCGTCGTTGCATCGCCGCAGCTTACCGCCGAGGCGCCGGTGCGGCCACCT
TGCACAGCGCGTCCAGCAGCACCTGCGGCCGCTCCAGGCTGAGCAGCAGCGTGCTGCCAT
CGCTGACCGGCAGGGCGAGAACGCGCGTGCGGTCGGTGACCAGCGCGAACCCCTTGCCGC
CGCCCTGCAGGCGGAAGTGGCCGGAATAGAAGCCCGGCATCGCATAGCCATTGGTCTTGA
AACGAATGCCATAGCGGCGGTCACGCTGCAGGTCGACCACCTCGGCCTGGTCCAGCCGCA
GCTGTGCCACCGGAACGCGGCGGCGGTACATCGTCGAGCGCACGTCCAGCACGTCGTCGG
CCAGTTCCACCCGGCGGCGGAAGAACGCCGCGCCCAACCCGATGCCGAGCGCGGCGATCA
CCAGCAGGCTCCAGGCGGCACTGCCGCCCATCCGGAACCAGGGCGGCGACAGCGTTACTT
CGATCCAGGGCGCCGTGGCCGGTGCCTTGTACAACTGCGCATACAGGCAGGCCACGAAGG
CGGCGAGCAGGGGCAGCACGATCCACAGCACGCGCAACGGCGAACTCTCGGCCACCTCGT
ACTGCTTTGGATCGCTGGCACCCATGGCTCAGGCCTCCTTCTTGAATACCAGCATCGCCG
GGCGCATCGGTGCGGGGATGATGATGTTGACCAGCTCCCAGCCCAGTTGGCCCTGGCGGC
TCAGTTCGCTCTGGATGTCCTCGGCCTTGAGCTGGCCCATCATGGACGTCTTGACCTCGA
TCGTCTGGTAGCTCCAGCGCTTGCTCATTCCTTGTCCCCCGAAGATGGCGTGGGTTTCGG
CAGGCGTCCTGCCTTGCGCAGGGCGTCGCGCAGCACGTATTCGATCTGTGCGTTGAGGCT
GCGCAGCTCGTCGTCAGCCCAGCGTTGCGCGGCGGCCAGGACGTCGGCATTGATGCGCAG
CGGGTAGGCTTTCTTCTCACTCATGCAAGCTCCTGGCGGGGTGGTGGGGCACCCCGTTGC
GAGGGTGGTTCAGTACAGCGAACCGGCGTTGACGATCGGCTGGGTACCGCGGTCCGAGCA
CAGCACGGTCAGCAGGTTGCTGACCATGTGCGCCTTGCGTTCTTCATCCAGCTGCACCAC
GCCGTTCTTCTGCAGTTCGGCCAGGGCCATTTCAACCATGCCCACCGCACCGGCCACGAT
GCGCGTGCGTGCGGCGATCACCGCGTTGGCCTGCTGACGCTGCAGCATCGCCTGGGCGAT
TTCGGCGGCGTAGGCCAAGTGGCTGATGCGTGCGTCGATCACCTGCACGCCGGCGTCGGC
CAGGCGTTCGGCCAGCTCGTTCTTCAGGTGCTGGGAGATCTCGCTGGCATGGCTGCGCAG
GGCCAGCTGGCCGTCTTCGTGCTGGTCGTAGGGATAGCTGGTGGCCATCGCACGCAGCGC
AGATTCGGACTGGATGTGTACGAAGCTCTCGTAGTCGTCCACGTTGTAGACGGCCTCGGA
GGCGTCGACCACCTGCCAGACGATCACCGCGGCGATCTCGATCGGGCTGCCGTCCAGCTC
GTTGACCTTCAGCTTGCCGCTCTCGAAGTTGCGCACGCGCTGGCTGACCCGGCGCTTGGC
AAAGAAGGGGTTGTTCCAGCGCAGGCCGTTGTCCTTCACCGTGCCCACGTACTTGCCGAA
CAGGCTAAGGACCGCCGCCTGGTTGGGCTGGATGGTGTACAGACCGGCCAGGATGAACAC
GCCCAGCGCCACCAGCAGGGCGCCCAGCAGCATCAGCAGCAGGCTGGGCGAGCCGGTGCT
GGCCTTGGCTGCCACGCCCGCCACGAACAGGGCGGCGCCGGCGAGGCCGACGAGCAGGGC
GCCGACCAGCGTGCCGAGGCCGTTGAGGGAAGACAGCGACTTCTCTTTCATGGCGGTACG
TCCTTGAGGGTTCAAATTTAAGATATCAAAGTGATATCACCTGTCCACTACCGTTCGTCG
GATGCCATGGTCAGGGTGCCCGGCCAGCTAGAATGCCCTCCCGCCTTCACATCGCTGCTG
GAACCGCCATGGCCAAGCTTGGAACGCCGTTGTCCCCCTCCGCCACCCGCGTGCTGCTGC
TGGGCTCGGGCGAACTCGGCAAGGAGGTGGCCATCGAGCTGCAGCGGCTGGGCGTGGAGG
TGATCGCCGCTGATCGCTATGCCGACGCCCCGGCCATGCAGGTCGCGCACCGCTCGCACG
TGATCGACATGCTCGATGCGATGGCGCTGCGGGCGCTGATCGCCCAGGAGCAGCCGCACC
TGGTGGTGCCGGAAATCGAGGCCATCCACACCGAGACCCTGGTCCAGCTGGAACAGGAGC
AGGGCCTGCGGGTGATCCCGACCGCGCGCGCCGCACGCCTGACCATGGATCGCGAAGGCA
TCCGTCGCCTGGCCGCCGAAACCCTGGGCCTGCCGACCTCGCCGTACCGCTTCGTCGATA
CCGAGGCCGAATACCGTGCTGCCGTCGCCGCCATCGGCCTGCCGTGCGTGGTCAAGCCGG
TGATGTCGTCCTCGGGCAAGGGCCAGAGCACCCTGCGCAGCGAGGCGGACATCGCCCCGG
CCTGGGACTACGCGCAGACCGGTGGCCGCGCCGGTGCCGGCCGCTGCATCGTCGAAGGCT
TCATCGATTTCGATTACGAGATCACCCTGCTGACCGTGCGCCATGCCGGTGGCACCTCGT
TCTGTGCGCCGATCGGCCATCTGCAGAAGGATGGCGACTACCGCGAAAGCTGGCAGCCGC
AGCCGATGTCGAGCGCGGCACTGGCACGTGCCGAGGAGATCTCACGTGCGATCACCGACG
ACCTTGGCGGCTGGGGCCTGTTCGGCGTGGAGCTGTTCGTGAAGGGCGACGAAGTGTGGT
TCAGCGAAGTGTCGCCGCGCCCGCACGACACCGGCCTGGTGACGCTGGTATCGCAGGAGT
TGAGCGAGTTCGCGCTGCATGCGCGCGCCATCCTCGGCCTGCCGATCCCGGTGATCCGCC
AGAGCGGCCCGTCGGCGTCGTGCGCGCTGTTGGCACACGGCGAGGGCGTGCCGTACTTCA
ACAACGTCGCCGCTGCATTGCAGGTGCCGGATACTGCTGTACGCCTGTTCGGCAAGCCGA
GCGTGCATGGCCATCGCCGCGTGGGCGTGACCCTGGCGCGCGCGGAAACCATCGACGAAG
CGCGCGCCATCGCGCGAGATGCCGCCGACGCCATCGGCGTCGAGCTGCGCCCGTAAAGCA
AAAAGGGGACGGAGGGGATTAAGTCGTTTGTGCCATAAACGACTTAATCCCCTCCGTCCC
CTTTTCAGGGCCGTCGACTCTACCGCACGTCCACCCACACCAGGTGGTGGTCGCTGCCAT
CGGCGATCTTCGCTTCCGGGCTTTCATTGGCCGGCCAGAAGATACCGCTGCCGACGTACT
CGAAACCGGTCGAGGGCAGTACGTAGTCCAGGCGCATCGTGCCGGATTTCGGGCCGAAAT
CGCCGGTGGCATGGAACGGTGCGCCCTTGCGCTCGATGCCCTTGACCGCATAGGCCAGGC
TGGTCTGCTCGCCACCGACGCTGCGCGGGGTGGGGTAGCGCAGCACGCGGGCGTTCTCGA
TCAGTTCGACGATCGCCTCATGGCGGCCATCACCATCGACCGGGTCGTTGTTGAGGTCGC
CGAGGATCACGAAGCGCGCATCCTGCGCCAGGCCGCCGCAGTGGCCCTTGTCGTCGCACA
GCCATGGCTTGTCACCCTTGGACAGGTATTCCTGCCACAGGCGCAGCTCGTCATGGTTGC
GCGCCGCGTTGCGCTTTTCCGGGCCGTCGAACACCGGCGGGGTCGGGTGCGACACCAGCG
CGTGCACCACGCCGGCCGGGGTCTTCACCGGCACGTCCCAATGCGACTTCGACGACAGGC
GCAGCTGCGACCACACATGGTCGTTGTAGAAGCTCTGGCCGGTACGTGGGTCGACCGGGC
GGATCGCGCCGGGCATCGCGCTCCACTTCAGTAGCTGGAAGCTGCGCACCCTGGCTTCGT
CGATCGGGTAGCGCGACAGCACCAGCATGCCGTACTGGCCCGGGTGCAGGCCGTAGCCCC
AGGCATCGTTGCCGCGGCTGCGGCCTTCGCCACCGACCACGCCGTTGTTGTCCAGGTCCA
GGCCGCTGGGCACGCCGGTGTTGACCGGTGCCAGATAGCGGTAGGCGAAGTGCAGCGGTT
TGCCGCCACCGGGCTGGGCGACCTCCAGGTAGCGCTTCTGGAACAGGTCGGCGGCGCGAT
GGGCGTCGTCGAAGTCGAATTCGTTCAGCAGCACCAGGTCCGGGCGCACCTGCTGCAGCA
CTGCGGCGATCTTGCGCGCGTGTTCGCTGTCGCCTTCCAGCTCCTTGATCAGGCCACCGG
CGTCATCGGAGTACAGCGAGGTGTTGTAGGTGGCCAGGCGCAGCGCAGCGGACGGCTTTT
CGGTCATCGCAGGGGACGTGGCGAAGGCAGGGGCGGTGGCGCCGCAGAGCAGGGCCAGGG
CGAGGATCAGGGGATGGCGGCGGGTCATGTTCATGGGCCGTATTGTGCACCCGGCCCGGT
GTCAGCGGTTTGTCAGCGCCCGTCCAGATCCTTGTCGAAATCGTGCCAGCGGCGGCCATC
GTAGGCTTCCAGCGGATGGAAGCGGCGCTTGTAGTCCATCTTCTGGTGGCCGCGGATCCA
GTAGCCCAGATACACGTGCGGCAGGCCCTCGCGGCGCGCCCACTCGATCTGCTGCAGGAT
CGCGAAGGTGCCCAGCCCGCGCGCGGCGTGGTCCGGGTCGAAGAAGGTGTAGACCGCCGA
CAGGCCGTGCTCGGTGACGTCGGTCACCGCTACCCCCAGCAGCTGGCTGGGCTGGCCGTC
GTGGCCGGGCAGGCGCATCTCCATGAAGCGGGTGTGCGACCAGCTGCCGATCAGGAACTG
CTCGAACTCGTGCGGGCCGTGGTCGTCCATGCCGCCGTTGGCATGGCGGTGGGTGAGGTA
GCGGTGGTACAGCGCGAACAGGTCATCGCGGGCGGTGGCGGCGGTGATCCGCACCTCCAG
GTCGTCATTGCGGGTGGCACAGCGGCGCTGGCTGCGGTCCGGGGCGAAGCGGGCCACCGG
GATGCGCACCGCCACGCAGGCCTGGCAGTGCGCGCAATGCGGCCGGTAGACCAGGTCGCC
GCTGCGGCGGAAGCCCCAGCTCAGTGCCAGTGGATAGAGCGCGCCGAGGCGGCGGTCGTT
CGGGTCCAGTACCAGGTCGCGTGCCACCCGGTCCGACCAGTACCCGCAGGGGTGCTCGCC
GGTCTGGAAAAGTCGCAGTTCGTCGTCTCTGTCGCCATGTATCGCCATGGGCACAGCATA
GCCCCAGGTTGTCGCAGTGGCGGCGACTGTCCGCCGGATGAATGGAATCGGCAGTAGCGT
CAACCGACGTCGCGCCCGGGCGTTGTTGTCCCCCGAGGGTGAAGTGATCACCCCGACGCT
GTTCCCATCCCCAGGAGTGACCTCATGATCCGTACCCCCCTGCTGCTGGCCCTGCTGCTC
GGCACCTCCGCATCCGGTATCGCGCTGGCGGCCGACACCCCGGCCACGCCGGCACCGCGC
CCGGCCAAGCTGGACACCAACGGTGACGGCGTGATCGACCGCAGCGAGGCGGCCGCCAAC
CCGCGCCTGGCCGCGAAGTTCGACGAGCTGGACAAGAACAAGGACGGCAAGCTCTCGCGC
GACGAGCTGCCGCGCTGGCAGCATGGCCGTCGTGGCCACGGCGGTGAGCGCTGGGCCGCG
CTTGACGTCAACAAGGATGGCCGCATCAGCCGCGAGGAAGCCAAGGCCGATCCGCGCCTG
GCCGCGCGCTTCGACCAGCTTGATCTGAACAGGGACGGCTACCTGGACAAGGCCGACCGC
GAGCTGCGCATGAAGCAGCATCGTGATGCCTGGTTCGCCGCCGCCGACACCAACAAGGAC
GGCCAGCTGAGCAAGGCCGAGTTTGATGCGGCCAAGGGCCAGATGCATGGTGGCCCGCGC
CATGGCGGTCCGCGCGACGGCGGCGCACCGAAGCCGCAGCGCTGAGGGTCAATGCAGTGA
TGACGACAACGCCGGCGGCACTGCCGGCGTTGTCCGTTACAAGCGGCCGCTGCGCATCAG
CGAGTACGCCACAAGCGCAATGACCATCAGGTTCATGGCGATGATGGCGGTGCGGCCGTA
CATCGATTCGAACTTCCAGTTGATGCCGGTTCGCCCGCGCCGCGCCGAATCGCGCGCGAT
CATCGGCGCCATCACCCGCTGCAGCGTCACCAGGCACTGGTAGTTGACCACGCCCAACCC
GACCGCCAGCACCGTCAGCTGCGTCCAGACCGGTGCCTGCAGCACCACAGCCAGCAGGAT
CGCCAGGCACCAGAACATGCCGGTGGTGATGTTGAGGTAGAGGAAGCGGCGCACATCGGT
CCGCTCTGCCGCAGTTTCGGTGTACGACATCAGGAAGCGCCCGCCGAGATAGCTGCCGAT
CGCGCCACCGGCAACGCCACCAATGACCGCCCCCCAGCTTTCGGCCGGCAACACATGCAG
CTGGCCCAGGGTGGCGGTCAACGAGCCCATCGCGGTTCCACCGGCAACGCTGGCGCCGCC
GAGGCCGAGCTTGCTGCCGCCGATGCCGACGCCGGTGCCGAGCAGCACCGCTGCACTGGC
GGTGCCGGGCGCGGCCACCAGCACCATCGACACCACGGCGGTGGCGAATGCAGCGCTCGG
CGCGCTGCTGCGGGCGAATTCACCGAAGCGCTGCAGCAGGCCTTCGCGCACCAGGGCACG
TGCACGCGACAGGCGCTTGCGCACGGCTGCATCGCTGAGCCCGAGCAGGTCGGCGACCTG
TTGCGAGCGCTGTCCCTCGCGGTAGTACAGCAACAGCACTTCGCGGCTGTCGGCGGGCAG
GGTGGAGATGATGTCCTCGGCGGCGATCTCTTCCTCCACCCGCTGCAGGCGGTCAGCCGC
GCCCGGCGACGGGTCGGCGGCCATGCCCATCGCTACCTCGGCCGCCTCGCCGGTCAGCGG
CCGCCCACGCTGGGCGCGCAGCCAGTCGCGGGCCAGGTTGCGGGTGATCTGCCGCAGCCA
GGGCAGGAAGCTGGTCGCGCTGCGCAGCTGGTGCAGCTGCTGCCAGCCCTTCACGAAGGC
CTCCTGGGCGATGTCCTCGCTGGCCTGGCGGTCGCGGGTGATGGCCAGGGCGATGGCGGT
GACCGTGTTCTGGCAGGCCAGCACGATACGGCCGTAGGCGTGCTGGCAACCGCTGGCGGC
GGCGGGCAGTTCGCGTTCCAGGGTCTGGTCGATCGATGCGGCGAACGTCGTCATGGCGGC
GGCTCTCCTGCTGGGATTGTGTCCCATGACGGAGCCGCGCGCCCAATGTGACCGACTTTC
TGTGCTGACAAAAAAGGGGACGGAGGGGATTAAGTCGTTTGTGCCACAAACGACTTAATC
CCCTCCGTCCCCTTTTTGCAGTTGCCGGCCAGCGGCGGGTACGACCCGTGGGTTATTTCG
ATGGCTGGATGCGGACCCGGACTTCTTCCTCTTCCGGTGCGGCCTGCGGGGCCGGTTGCG
CCTGCTGCGGCTGGGCCTGCGGGGCAGGGGCCGGTGCTGCCGGGGCCGGGGCACCGCGAT
GGCGCAGGCCGATCACCAGCGCCACGCCGGCGATCACCACCAGCAGGGCGATGCGGATGC
GCCAGGCCCAGCTGCGGCCGCCGCTGCCCTGTTCCGGCGTGTCGCGGAAGGCGAACTCGG
CGGTCGGATGGTCGCGGCGGGTGGTGTCGAGCAGGCGCGCCTCACGCAGGATCTCGCGTG
CACGCGGCTGGTCGTCGGCGCGCACGATCCATACCGCCGGGTAGGCGTTGGCGTTGCCGA
GGTCGGTATAGCTGAACTGGCCGCGGCGACGGGTCTTGTACGAGCGCCCGTTGGTCACCT
TGACGTCGATGCCATGCCCGCGCAGGAGCTCGGCCACGCCTTCGACGGTTTCCACGCGCT
GGCTGCTGAAGATCTGGCGCATGGGTTTACTCCTTGGCCGGCACGGCGGCCGCGGCAGCC
TGGTCGGGAACCACGCGGATCAGGCCCTCCTGCGCGGTGCTGGCCACCAGCACACCATTG
CGGGTGAAGAACTGGCCGCGGGCCAGGCCGCGCGAATCCTGCGCGCTGGGGCTGTCCAGC
GAGTACAGCAGCCAGTCGTCGGCGCGGAACGGGCGGTGGAACCAGATCGCGTGGTCGAGC
GAGGCCATCTGCACGTGCGGGTGGTAGTAGCTGATGCCGTGCGGGAACGTCGCCGTGCCC
AGCAGGTGGAAGTCCGAGGCATAGGCCAGCAGGGCCTGGTGCAGTTCCGGAGCATCGCCG
ACCGGCTCGCTCAGGCGCAGCCACACCTGGTGGTAGGGCGGGCGCTTGGGCGGGTTCAGT
TCGTCGCGCGGGTAGACGTGGCGGAATTCGAACGGGCCGCCGCGCGACAGCCAGCGCTGC
ACCTTGATCGGCAGCCGCTCCAGCACTTCGGCCGGCAGCGGCCGGTTCGGTTCGATGTCT
TCCGGCTGCGGCACTTCGGGCATCTTGTGCTGGTGCTCGGCGCCGGTCTCGGCCTGCTGG
AACGATGCCGCGCAGAAGAAGATCACCTTGCCGTGCTGGATCGCGGTGACCCGGCGCACC
GAGAAGCTGCCGCCGTCGCGGGTACGGTCCACGTCGTAGACGATCGGGTGGTCGATGTTG
CCGGCGCGCAGGAAATAGGCGTGCAGCGAGTGCACGTGGCGGCCGTTGTCGACCGTGGCC
TGTGCCGCGGCCAGCGCCTGGCCCAGCACCTGCCCGCCGAACACGTACTTGGTGCCGATG
TCGCGGCTCTGCCCGCGGAACAGGTTGTCCTCCAGCCGCTCCAGCGTGAGCAGGTCGATC
AGCTCGGAGACGACGGGTTCGGGCGTGTCGTTCAAGGGGGCGGCCACAGCAGTGAAAGAG
GGCCTGATTATACCGGTCAGGGGTCAGATCCCTTTCGCCCGGCGAAAGGGATCTGACCCC
GGGCGGGGCAACCGCTATTTGCCCAGCCGGGCTACCAGGGCCTGCAGGGCGTTCTGTGCG
TCCGGGGCGAACCAGGCCTCGACGAAACGGTCGAGCTGGATCAGGTCCGGCTGCAGCGCC
ACGTGCAGGTCGGCGCGGGCGATGGCGCGGGTCAGCAGCATCGGCTGGCGCGGCTGCCTG
AGCAGGTCCTGCAGCCAGGCAATCGCGCGTGCCACCACCAGGTCCCCCTCTGCCAGCTCA
TCCACCAGGCCGATCTGCACCGCCTGTTCGGCCGGTACCAGCGAACCGGTGGTCAGCAGC
ACGCCGGCGCGGTGCACGCCCACCGCACGGCGCAGCAGGCGCTGGATGCCCTCCGGCGCG
ATCAGGCCCACCTGCACCTCGTTCAGGCCGATGGCATATGGCCGCGACGGATCGGCGCTG
CGGGCCATCACCCGGTAGTCGCAGCACAGGGCCAGCACGCAGCCGCCCGCCGGGGCGTGG
CCGGTGATCGCCGCGACCACCGGGATGCGGCTCTCGGCCAGCGTGCGTACGGCGCCAAAG
AAGGCGTTCCAGGTGTCCAGCAGCTTGTGCTTGTCATCGCCATGCGAGAGCAGGTGCGGC
ACGTCCATGCCGCCGGTGAAGATGCGCTCGCTGCCCGACAGCACGATGCCGTGCGCGTCT
TCGGCCATGGCCAGCTCGATGGCATGGATCAACTGCCGGCACAGGTCGGTGTCCAGTGCG
TTGACCGGCGGCCGCGCCAGGCGCAGTTCGCGGATGGGGCCATGGTTGATCACCTCGATG
AGCGTCGTCATGCTGCGGTCTCGTTGCGAAGAAGGAACCTGGGCGATGATAACCAAACCA
TTCGTTGGCGTACTGTGGCTTCTGTGTGCGGCCGCAGCATCGGCCTCGGCGGCGGAATCG
GGCTGCGTCACGGTGGATCAGGGCTGGGCGCGGTTGCCACCGAATCCGGCAATGCCGATG
ACCGCTGGCTACGGCGTCATCCACAACGGCTGCGGCAAGGCGGTGGTGATCACCGGCGCG
ACCAGCAGCAGTTTCAATGATGTGTCGCTGCACGAAACCACGATCACGGATGGGGTCAGC
CGGATGCGCGCGATCGAGCGCCTGCCGCTGGCGCCGGGTGCACGTGCCGAGCTCAAGCCC
GGTGGCCTGCACCTGATGCTGATGCAGGGCAAGGGCGCGCTGAAGGAGGGGCAGGCGGTG
CCGCTACGGCTGCAGCTGGAAGGCGGCGGCGAAGCGAGTGCGACGCTGGCCGTACGCAAG
GCTGCGCCGTAGCGGGATGGTCGTGCCGGCCGCTGGCCGGCAGCACGGGCAATGCCGGCC
AGCGGCCGGCACTACCACAGGGCCTTACGACCAGTCGTACGAGAACAGCACGGTGCGGCT
TTCCGGCTCGTACAGCATCTCGACCGCGTCGGCGCCGGTGGCGCAGAGGATCGTGTAGTT
CCGGCCGCTGGCCGGCACGATCAAAGGGCCTTACGACCAGTCGTACGAGAACAGCACGGT
GCGGCTTTCCGGCTCGTACAGCATCACGATCGCATCGGCGCCTGTGGCGCACCAGTTGTA
GCCGGCTACGCCGGCCACGGCGAAGAACTTGTTGCCGTTGCGGGTGATGATCACCGTTTC
GGCATCGTCCGCAGCGTTTGGGTCATCGGCAGCGTCGGTGAAGCCCAGTTCGAAGGCCGC
GGGAATCTCCGCGGTCTCGGTCCAGTTGCCGAAGCCTATCGGTCCGCCCAGCGTATCCAG
GTAGTCGCGTTCGCTGGCCTCACCCTTGCCGTAGCGCGAGTAGCAGGCGAGACGGCCGTG
CGCGGCATGGTAATCGCGGGCCTTGGCGTAGCTGTCGCGCATCTGCGCGATGTGCTCCTG
CGCATCCTTGTCCTGCACCGCCTCGCCGATGAAATAGCCCTCATTGCCGAGGAAGCGCAT
CTCGTTGCCGGCGGTCAGTTCGAAGGCGATCCAGTTGGTGCCGGTGAAATCGTTGTGGTG
TTCTTCGGTGGTCTCGCCGATGCAGCCGTCGTACGGCTCGATCGGGCACAGCATCGTCGC
CACCTGGCCGGCCAGTTCCGGCCGCAGCACGCCCAGGTCAATCTTCAGCAGCGGCAGCAG
GTGCTGGCCGAGCCAGGCCTGGTCGGCGGGAAAGACGTCGGTGGGGAAGGGGACCATGCC
GGGCAGCAGGTCGCGCAGTTCAGTCTGGTGGATCATGTCAGTCCATTGAATGGGATCGGT
AGTGCCGGCCGCTGGCCGGCAACCTCATTGCAGCCAAAGCGTGCCGACCAAGGTCGGCAC
CTACCAGGGCGCGTCAAGTGGAGGCGCTGCGGATCGCCTCCGGCAGCGGCGCGCTCTTGC
CGGTCTGCGTATCCATCCACACCACCACCACGTTGCCGTCGGAATACAGCTTCGACGCGT
CGTGCTGGTCGACGATGCGGTGGCCGATGGTCACGCTGCTGTTGCCCAGGCGCTCGACGA
ACAGCTCGACCAGTATGTCGTTGGGCCACACGATCGGCAGCCGGTAATTGACGTTGGTCG
CGGCCACCACCGGTGCGATGCGGTCGGTCATCGATACGCCGTCCACGCCCAGCATCCAGC
GCACGCGCGCTTCTTCCAGGTAGGAAATGTACTTGGCGTTGTTGACGTGGCCCATGCTGT
CCATGTCACGCCAGCGCACGCTGATCGGGATGCGGGCCAGGATCTTGTGTTCGCTGCTCA
TCAGGCGTCCTTCTTCTTCAATGTGCTCTTGCTGGCCTTGCCGGTGCTCTTGGCGGCCGC
GGCCTTCTTGGCAACCTTGGCCGGCTTCTCAGGCTTCACCTTGCGTGGCGGGCGGGCGTC
GGGCTTGTTGGCCACGGCAGCCGGCTGTTCCGGGCGCGCGCTGGTGGACGGCAGCATGCG
CGCCAGGAACTGGCCGGTATACGACTGCGGACAGGCCGCCACGTCTTCCGGCGTGCCGGT
GACCAGGATGGTGCCACCGCGGTGGCCGCCTTCCGGACCCAGGTCGACGATCCAGTCGGC
GGTCTTGATCACGTCCAGGTTGTGCTCGATCACCACCACCGTGTTGCCTTCGTCGCGCAG
CTTGTGCAGCACGCCCAGCAGCGCTTCGATGTCGTGGAAGTGCAGGCCGGTGGTCGGTTC
GTCGAGGATGTACAGGGTGCGGCCGGTATCGCGGCGCGACAGTTCCTTGGACAGCTTCAC
GCGCTGCGCTTCACCACCGGACAGCGTGGTCGCGCTCTGGCCCAGCTTGATGTAGCTCAG
GCCGACGTCGACCAGGGTTTCCAGCTTGCGTGCGATCGACGGCACCGGCTCGAACAGCTT
CAGTGCATCCTCGACGGTCATTTCCAGCACGTCGTTGATGTTGAAGCCCTTGTAGAGGAT
CTCCAGCGTCTCGCGGTTGTAGCGCTTGCCATGGCAGACGTCGCAGGGCACGTACACGTC
CGGCAGGAAGTGCATCTCCACCTTGATCAGGCCGTCGCCCTGGCAGGCTTCGCAGCGGCC
ACCGCGCACGTTGAAGCTGAAACGGCCCGGCGAATAGCCACGCGCACGCGCTTCGGGCAC
CTGTGCGAACAGTTCGCGCAGGGGGGTGAACAGGCCGGTGTAGGTGGCCGGGTTCGAACG
CGGGGTGCGGCCGATCGGCGACTGATCGATGTCCACCACCTTGTCGAACAGGTCCAGGCC
ATCGATCTCCTTGTACGGGGCGATCGGGTGCGAGGAACCGTTGATCTCGTTGGCGGCCAG
CGAGAACAGGGTGTCGTTGATCAGGGTGGACTTGCCGGAGCCGGACACACCGGTCACGCA
GGTCAGCAGGCCCGACGGAATCGCCAGGTCCACGCCCTTGAGGTTGTTGCCGCTGGCCCC
GCGCAGGTGCAGGGTCATCTTCGGGTTCGGCTTGTGCCGGCGCGCGGGGATCTCGATCGC
GCGCTTGCCCGACAGGTACTGGCCGGTCAGCGAGCGCGGTGCCTCCAGGATGTCCTGCAG
GGTGCCCTGGCCGACGATCTCGCCGCCATGCACGCCCGCGCCCGGGCCGATGTCCAGCAC
GTAGTCGGCCAGGCGGATCGCATCCTCGTCATGCTCGACCACGATCACCGTGTTGCCGAG
GTCGCGCAGGCGGGTGAGGGTGCCGAGCAGGCGCTCGTTGTCGCGCTGGTGCAGGCCGAT
CGACGGCTCGTCGAGCACGTACATCACGCCGACCAGGCCGGCGCCGATCTGGCTGGCCAG
GCGGATGCGCTGTGCCTCGCCACCGGACAGGGTGTCGGCCTTGCGTTCCAGGGTGAGGTA
ATCCAGGCCCACATCGACCAGGAAGCCGAGGCGCTCACCGATTTCCTTGACGATCTTCGC
GGCGATCTCGCCACGCCAGCCCGGCAGGCTCAGTTCGCTGAAGAACTTCAGCGCCTCGTC
GATCGGCAGCACCACCAGCTCCGGCAGCGGGCGGTCGGCCACGAACACGTTGCGTGCCGC
CTTGTTCAGGCGCGCGCCATGGCATTCCGGGCACGGCTGTTCGCTGATGTACTTGGACAG
CTCTTCGCGCACCGCCGGCGATTCTGTTTCCTTGTAGCGGCGCTCGAGGTTGGGAATGAT
GCCCTCGAAGCGGTGCTTGCGCTGGGTGCGGCCACCGGCTTCGGTGAAGTAGGTGAAGGT
GATCGCCTCATCGCCGCTGCCGTACAGCACGGCCTGCTGCACGTTCTGCGGCAGCGAGTT
CCATGCCGCGTCGACGTCGAACCGGTAGTGCTTGGCCAGCGAGGCGATCAGCTGGAAGTA
ATAGGCGTTGCGGCGGTCCCAGCCGCGCACCGCGCCGGCGGCCAGCGACAGCTCGGGATG
CACCACCACGCGCGAAGGATCGAAGAATTCGGCCATGCCCAGGCCGTCGCAGCCGGGGCA
GGCGCCCATCGGTGCGTTGAACGAGAACAGGCGCGGTTCCAGCTCCGGCAGCGAGTAATC
GCAGACCGGGCAGGAGTACTTGGAGGAGAACAGCGTCGGCGAAGCGTCGGCACTGTCCAG
GCTCTGCACCGAGGCCATGCCGTCGCCCAGCTTCAGCGCGGTTTCGAAGCTCTCGGCCAG
GCGCTGCTTGATGTCCTCGCGCGGGCGGAAGCGGTCGATCACCGCCTCGATGGTGTGCTT
CTGGCGCAGCGCCAGCGGCGGCACCGCATCGATTTCATGCAGCTCGCCGTCCACGCGCAC
GCGCACGAAACCCTGCGCGCGCAGCTGGTCGAACACCTGGGCATGCTCGCCCTTGCGGTC
GCGGATGACCGGGGCCAGCAGCATGTAGCGCTGTTCCGGGTCCAGGGTCAGCACCTGGTC
GACCATCTGGCTGACCGTCTGCGCCTCCAGCGGATAGCCGTGGTCCGGGCAGCGCGGGGT
GCCGACGCGGGCGTACAGCAGGCGCAGGTAGTCGTAGATCTCGGTGATCGTGCCGACCGT
CGAACGCGGGTTGTGCGAGGTCGACTTCTGCTCGATCGAGATCGCCGGGGACAGGCCCTC
GATGTGGTCCAGGTCCGGCTTTTCCATCACGCTCAGGAACTGGCGCGCATAGGCCGACAG
CGACTCGACATAGCGGCGCTGGCCTTCTGCATAGATGGTGTCGAACGCCAGCGAGGACTT
GCCCGAGCCGGACAGGCCGGTGATCACGATCAGCTTGTCGCGGGGCAGGTCGAGGTCGAG
GTTCTTCAGGTTGTGCGTCCGCGCGCCGCGGATGCGGATGAAATCCATCGCCATGGGGGA
TCCGGTTGTGGGGGCGTTGGCTGGGTGCCGGGCCAGCAGGGAACGGCAATCGGTCAGCCT
ACCGAGGTGACCAGATGGGGGCAATGGGCGACAATGCCAGTCCGATGTCTCATCTGGTGA
GACAGGCCGTCAGGCAGGGGTCAGATCCCTTTTCACGGGGTGAAAAGGGATCTGACCCTG
TTCCGGAGCCGTCCCCCCGCGGCGTTCGGGGGTTGACTTGACCCGCGCCCGCTGATCTGC
GTACAATTCCGCTCCTGTCCGCCCTCGATGGCGGCAGCTCAGACCACAATAACTACAGAG
GAAGGCCTGGTCATGTACGCAGTACTGGTCACCGGCGGTAAGCAATACCGCGTGGCGCAG
GGCGAAAAGCTCCGCATTGAAAAGCTCGAAGTCGAAGTCGGCAGCGAGATCAAGTTTGAC
AACATCCTGATGCTGGGTGACAGCGACGGCGTGAAGCTGGGCGATGCGCTGAAGGGCGCT
GCCGTCACCGCCAAGGTCCTGTCCCAGGGTCGTGCTGACAAGGTCCGGATCATCAAGTTC
CGTCGCCGCAAGCACCACATGAAGCGTCAGGGTCACCGTCAGTACTACACCGAAATCGAG
ATCACCGGCATCGCCGGCTAAGCATCAGGAGAAGCAGTCATGGCACATAAAAAGGGCGTA
GGCTCCTCGCGCAACGGTCGCGACTCCAACCCGAAGTACCTGGGCGTCAAGATCTTCGGC
GGCCAGGCCATCGAAGCCGGCAACATCATCGTGCGTCAGCGCGGCACCCAGTTCCACCCG
GGCACCGGCGTTGGCCTGGGCCGTGACCACACCCTGTTCGCCCTCGTGGACGGCAAGGTG
GAGTTCTCGGTCAAGGGCGCCAAGAAGCGTCGCACCGTCAGCATCGTCTCGGCCGACGCC
TGATCCAGGCATCGCCGGCACCCGTGCCGCGGCATGGCCGTGCTGGATGAAGAGCACGCT
GCATGGAGAGCCCCGCTTCGGCGGGGCTTTTCGTTAGAGTTGAAGCAAGACCGGCTGGGC
CGGGTTGCCGGCCCGCGGCCGGCATGACATTCAAGGTGGCGGCCAGCAGGTCGCGCCCAT
CGCAGGCATCGAAACAATGAAACTGGTAGACGAAGCAGAAATCGAAGTGTTCGCCGGCAA
CGGCGGCAACGGCTGCATTGGCTTCCGTCGCGAGAAGTTCATTCCGCTCGGCGGCCCGGA
CGGCGGCGACGGCGGTGCGGGCGGCAGCGTGTACATCCGCGCCGACGAAAACCTGAACAC
CCTGGTCGACTTCCGCCATGAGCGCATCTTCAAGGCGCAGCGCGGCGAGAACGGCATGGG
CCGCCAGGCCTATGGCAAGGGCGGCGAAGACCTGACCATCACCGTGCCGGTCGGCACCGT
GGTCATCAACGTTGCCACCGATGAAGTCATCGGCGACCTGACCCAGCACGGCGACCGCCT
GCTGGTGGCCAAGGGCGGTCGCGGTGGCCTGGGCAACATGCACTTCAAGAGCTCGACCAA
CCGCTCGCCGCGCCAGGCGCTGCCGGGCGAGCCGGGCGAAGAGCGCACGCTGAAGCTGGA
GCTGAAGCTGCTGGCCGATGTCGGCCTGCTGGGCTTCCCCAACGCCGGCAAGAGCACCCT
GATCCGTGCCGTTTCGGCGGCAACGCCGAAGGTGGCCGATTACCCGTTCACCACGCTGTA
CCCGAACCTGGGCGTGGTGAAGGTGGAGAACCACCGCAGCTTCGTGATCGCCGACATTCC
GGGCCTGATCGAAGGCGCTGCGGACGGCGCCGGCCTGGGTGCGCAGTTCCTGCGCCACCT
GCAGCGCACCCGCCTGCTGCTGCACCTGGTGGACATCTCGCCGATGGAAGGCGGCGTGGA
GGGCATTTCGCCGGTGGAGCAGGTGCGTGCGATCGAACGCGAGCTGGAGAAGCACGATCC
GGAGCTGCTGAACAAGCCGCGCTGGCTGGTGCTGAACAAGGCTGACCTGATGTTCGAAGA
CGAGGCGCAGGCCGCGGCGGAGCAGATCGTCGCCGAGCTGGGCTGGAAGGAGCCGTGGTT
CCTGGTTTCCGCGCTGGGCCGCGAAGGTACCTTCCCGATCATGAGCCGGATCATGGCCTT
CTTCGATCGCCAGAAGGAAGACGAGCTGGAAGCCCGCAACGCGCAGTGATGCCGTTGTGG
TTCCATGCGGAAAACCCGGCTTCGGCCGGGTTTTTCATTTGGTAGTGCCGGCCGCTGGCC
GGCAATCCCGGTGAACCGCAGGCCAGCGGCCGGCACTACCGGTCGCGCGGGCCCCGTGGG
ATCGCCCGGATCGCAGGCAACAAAAAACCCGGCCGGGGCCGGGCTTTTGTCTGCTGCCCA
ACCCCGAGGGGCAGGGCGGCAACGCCGGATCAGGCGGCCTTGAGGGCCTTGATGCGGTCG
TTCAGGCGGCTCTTGTGGCGAGCAGCCTTGTTCTTGTGGATCAGGCCACGCGCGCTGAAG
CGATCCAGGATCGGCTGGGCAACGGCGAAGGCGGCTTCGGCGCCGGCGGCATCGTTGGCG
TCCAGCGCCTTGATCACTTTCTTGACAGCGGTGCGCAGCATCGAGCGCTGAGCCACGTTG
CGCGCGTTGCGCACGACGGTCTGCTTGGCGCGCTTCTTGGCGGACTTGATATTGGCCACG
GTGGTGGTTTCCTGAAAAAATCGGTGTTATGGGAACAGCAAGCTAGCTAGTATGATGGCC
CGAGAAATGCACGTCAAGTCGATTGTCAAGAGGGACGCTGAGTGAGTTCACCGAAGATGT
TGCGGGGCCTGCTGTCGTTCAGCAGCATGACCATGGTCTCGCGGGTTCTCGGACTTGTCC
GGGATCAGGTGATCACTACCACGTTCGGCACCAATGCGGTTACCGATGCGTTCTGGGTTG
CCTTCAGGATACCCAATTTCCTGCGCCGGTTGTTCGCGGAGGGGTCCTTCTCCACCGCCT
TCGTGCCGGTGTTCACCGAGGTGAAGGAGACCCGCAGCCACGCCGAACTGCGTGAGCTGA
TGTCCCGGACCGCCGGCACCCTGGGCGGGGTGCTGATGCTGGTCACCGCCCTGGCGCTGA
TCTTCGCGCCGCAGCTGGCGGTGGCATTCTCAAGTGGTGCTGACACCGACCCGGTCAAGC
AGACCCTGCTGGTCGACCTGTTCCGCCTGACCTTCCCGTTCCTGCTGTTCGTGTCGCTGA
CCGCGCTGGCCGGCGGTGCGCTGAACAGCTTCCAGCGCTTCGCGATGCCGGCGCTGACCC
CGGTCATCCTCAACCTGTGCATGATCGCCGGTGCGCTGTGGCTGGCGCCGCGGCTGGGCG
GCACCCCGGAGAAGCAGATCCTGGCGCTGGGCTGGGCGGTGCTGGCGGCCGGTCTCCTGC
AGCTGCTGTTCCAGCTGCCCTCGCTGAAGGGCATCAACCTGCTGACCCTGCCGCGCTGGG
GCTGGAACCATCCGGGGGTGCGCAAGGTGCTGACGCTGATGGTGCCGACGCTGTTCGGTT
CGTCGGTGGCGCAGATCAACCTGCTGCTGGATACCCTCATCGCGGCCAAGCTGACCGACG
GCTCGCAGTCCTGGCTGTCGCTGGCCGATCGCTTCCTGGAGCTGCCGCTGGGTGTGTTCG
GCGTGGCGCTGGGCACGGTGATCCTGCCGGCGCTGGCCCGCCACCACGTCAGCACCGACC
GCGAAGGCTTCTCGCGCTCGCTGGACTGGGGCCTGCGCATGACCCTGCTGATTTCCGTGC
CGGCGATGCTGGGCCTGGTGCTGCTGGCCGAGCCGCTGATCGCCACCCTGTTCCAGTACC
GCCAGTTCACCGCGTTCGATACCCGCATGACCGCGCTGTCGGTGTACGGCCTGAGCTTCG
GCCTGCCGGCGTTCGCCCTGCTCAAGGTGGTGTTGCCGGCCTTCTACGCCCGCCAGGACA
CCAAGACCCCGGTGCGCGCCGGCGTGGCCGCGCTGGTGGCCAACATGGTGTTCAACTTCG
CCCTGCTGGCCGTGCTGTACCAGGTGATGGTGCCCGACGCGCTGAAGGCGCAGGGCGTGA
TGGCGGCGATCGGCAAGCAGCCGGGCCTGCACCTGGCACTGGGCATCGCCAGTGCGCTGT
CCAGTTACCTGAACCTGGGCCTGCTCTGGTACTGGCTGGGCAAGACCGACGTCTACCAGC
GGCGGCCGGGCTGGGGCGGCTATCTGGTGCGGCTGGGGGTGGCCTGCGTGGCCATGGTCG
GCGTGCTGCTGGCCCTGCTGCACTGGGTCCCCGACTTCACCGGCATGGACAAATGGCACC
GTATCGGTGGCCTGATGCTGCTGGTCGGCGGCGGCGGCGCGACCTACGTGGTGGCCATGC
TGGCGATGGGCTTCCGCCCGCGCGACCTGCGCGGGCATTGATCGCGGTCCGTGGCGGCTA
TACTTCAGGGTTACACCATTGAAGCGGCGGCCCCGGTCGGGCCGGAACGAGAGTTGATGA
GCAGGCTGTTCAGAAGCGTCGAGGGCGGGGAGCTGTTCCCCAACGGAAGCGTGGTCTGTA
TCGGTGCATTCGACGGCCTCCACCTGGGCCATCGTGCGCTGGTCCGCCACGCGGTTGCCC
GCGCGCGCGCCTTGGGCGTGGCCGCAGTGGCCGTGGCATTCGAGCCGCTGCCGCGTGAAT
TCTTCGCCCAGGGCACGCCGCCGCCGCGGCTGACCCTGGCGCGCAGCAAGGTCGAGATCC
TGCGCGAGCTCGGCGTCGATGCGATCGGCCTGCTGCGTTTCGACGCGGCGATGGCGGCGA
TGCCGGCCGAGACCTTCGTGCGCCGGTTGCTGGTGCACCGGCTGGGCGCCCGCGAAGTGT
GGATCGGGCCCGAGTTCTGCTTCGGCAACCGCCGCCGCGGTGATCTGGCACTGCTGCAGG
AGATGGGCGCCGAACTCGGCTTCACCGCGGGCGAGATCGAAGCGGTGGACCTGCATGGCG
AGCGCATCTCCAGCACCCGCATCCGCCAGCTGCTGCAGGAGGGCGATTTCGCCCGCGCCA
ACGACCTGCTCGGCCGCCCCTACGCGATCAGCGGGCGGGTGGTGCGCGGGCGCCAGCTCG
GCCGTACGCTGGGCTTCCCCACCGCCAACCTGCGCTTCCCGAAGACCCCGGCACTGTCGG
GCATCTACGCGACCTGGGTGCACGGCGTGTTCGACCAGCCCTGGCCTTCGGTGTCCAGCT
TCGGTACGCGGCCGACGGTGGAGGGCGTGGAGCCGCTGCTGGAAGCCCACCTGTTCGATT
TCCAGGGCGACCTGTACGGCCGCCACATCGACGTGGAGTTCGTCGCCAAGCTGCGCGACG
AAGAGAAATTCAATGATCTGGCGGCGCTGACCGACCAGATGCACCGCGACGCCGAACAGG
CGCGCGCCATCCTTTCCGAACATAGATTGCGAGCCACTGCGTGAGCCAGGACTACAAGAC
CACCCTGAACCTGCCAGCCACCGAATTCCCGATGCGCGGCGACCTGCCCAAGCGCGAGCC
GGGCATTCTGGCGCGGTGGGAAGAGCAGGGGCTCTACCAGCAGCTGCGCGACAACGCCGC
CGGCCGCCCGCTGTTCGTGCTGCATGACGGCCCGCCATACGCCAACGGCCGCATCCACCT
GGGCCACGCGGTCAACAAGATCCTGAAGGACATCATCGTCAAGTCGCGCTACCTGGCCGG
CTTCGATGCGCCCTACGTGCCGGGCTGGGACTGCCATGGCCTGCCGATCGAGATCGCGGT
CGAGAAGAAGTGGGGCAAGGTCGGCACCAAGCTTGACGCCGTCGAATTCCGCCAGAAGTG
CCGCGAGTTCGCCGAAGAGCAGATCAACATCCAGCGCGTGGACTTCAAGCGCCTGGGCGT
GACCGGTGACTGGGACAACCCGTACAAGACCCTGAGCTTCGATTTCGAAGCCAACGAGAT
CCGCGCGCTGGCCAAGGTCGTGGCCAACGGCCACCTGGTCCGCGGCGCCAAGCCGGTGTA
CTGGTGCTTCGACTGTGGCTCGGCGCTGGCCGAGGCCGAGATCGAGTACCAGGAAAAGGA
ATCGCCGGCGATCGACGTCGCCTACGCCGCACGCGATGCGCAGGCCATCGGCCAGGCGTT
CGGCGTGAGCGTGCCGGTCGACGTCGAAGTGGCCGTACCGATCTGGACCACCACGCCGTG
GACGCTGCCGGCCTCGCTGGCGGTGTCGCTGGGCGCGGAGATCAACTATGTGCTGGCCGA
AGGCCCGGCCCACAACGGCAAGCGCCGCTGGCTGGTGCTGGCCGCGGCCCTGGCCGAGCG
CGCGCTGCAGCGCTATGGCGTGGACGAAGTGGTGCTGCACGGTGAAACCACCGGCGCTGC
GCTGGAAAACCAGCTGCTGGCGCATCCGTTCTACCCGGAGCGCGAGATCCTGGTGCTCAA
TGGCGACCACGTCTCCGACGAGGACGGTACCGGTGCGGTGCACACCGCCCCCGGCCACGG
CCAGGAAGACTTCGTGGTCAGCCAGAAGTACGGCCTGCTGGACAAGTACAACGCTGGCCA
GGTCACTCCGATCGACGGCCGCGGCGTGTACCTGGAATCGACCCCGCCGGCCGGTGACGT
GGTGCTGGCGGGCCAGCACCTGTGGAAGGCGCAGGAGGCCATCGTCGGCGTGCTGCGCGA
CAACGGTTCGCTGCTGGCGTTCCATCCGATCCGCCACAGCTACCCGCACTGCTGGCGCCA
CAAGACGCCGGTGGTGTTCCGCGCCACCCCGCAGTGGTTCATCTCGATGGACAAGGCCAA
CCTGCGCAACGATGCGCTGGCCGCCATCGACACCGTCGGCTGGTTCCCGACCTGGGGCAA
GGCGCGCATCCAGAGCATGGTCGACGGTCGCCCGGACTGGACCATCTCGCGCCAGCGCAC
GTGGGGCGTGCCGATCGCACTGTTCACCCACCGCCAGACCGGCGAGATCCATCCGCGTTC
GGTGGAACTGATGCAGCAGGTCGCCGACCGCGTCGAAGCCGAGGGCATCGACGTGTGGTA
CTCGCTGGACGCCGCCGAACTGCTCGGTGCCGACGCGGCCGACTACGAGAAGGTCACCGA
CATCCTCGACGTCTGGTTCGATTCGGGCGTGACCCATGAAGGCGTGCTCGCCGCGCGTGG
CTTCGGCAAGCCGGCCGACCTGTACCTGGAAGGGTCCGACCAGCACCGCGGCTGGTTCCA
GTCCTCGCTGCTGACCGGCGTGGCGATCGACAAGCGTGCCCCGTACAAGCAGTGCCTGAC
CCACGGCTTCACCGTGGACGAGCACGGCCGCAAGATGTCCAAGTCGCTGGGCAACGGTAT
CGAGCCGCAGGACATCATGAACAAGCTGGGCGCGGACATCCTGCGCCTGTGGATCGCCTC
GGCCGACTACAGCAACGAGATGTCGCTGTCGCAGGAGATCCTCAAGCGCAACGCCGACGC
CTACCGCCGCCTGCGCAACACCGCGCGCTTCCTGCTCGGCAACCTGGACGGTTTCGACCC
GGCGCTGCACCTGCAGCCGCTCGAGCAGATGGTCGCGCTGGACCGCTGGATCGTGCATCG
CGCGTGGGAGCTGCAGGAGAAGATCAAGGCGGCCTACGACGGCTACAACATGGCCGAGAT
CGTGCAGCTGCTGCTGAACTTCTGCAGCGTGGACCTGGGCTCGCTGTACCTGGACGTGAC
CAAGGACCGGCTGTACACCATGCCGACCGATTCGCACGGTCGCCGTTCGGCCCAGAGCGC
GATGTACCACATCGCCGAAGCATTCACCCGCTGGGTGGCGCCGATCCTGACCTTCACCGC
CGACGAGCTGTGGGGCTACCTGCCGGGCGAACGCGCCGGCCACGTGCTGTTCACCACCTG
GTATGACGGCCTGGCGCCGTTGCCGGCCGATGCCCAGCTCAATGCCGCCGACTTCGACCA
GCTGCTGGCCGTGCGCGAGCAGGTGGCCAAGGTGCTCGAGCCGATGCGCGCCAACGGTGC
GATCGGTGCGGCGCTGGAAGCGGAGATCACCATCGCCGCCAGCGAAGAACAGGCCGCGCG
CTGGCAGCCGCTGGCCGATGAACTGCGTTTCCTGTTCATCAGTGGCGACGTGCAGGTGCG
CCCGGCGACCACCGACGAGGTGTTCGTCAGCGCCCAGCCGACCACCAAGGCCAAGTGCGT
GCGCTGCTGGCACCACCGCGCCGACGTCGGCAGCAACGCCGACCATCCCGAGCTGTGCGG
CCGTTGCGTGAGCAACGTGACCGGCGCCGGCGAAGTGCGGAGCTGGTTCTGATGGCCGCG
CCCCGTCCGCATCCGAACGCCCTGGTCTGGCTGCTGCTGTCGGTGGCCATCATCGGCCTG
GACCAGTGGTCCAAGGCCTGGGTGCTGTCCAGCCTGCCGGAGTTCCAGCCGGTGGTGGTC
ATCGACGGCTTCTGGAACTGGTACCGCACCTACAACACCGGCGCGGCATTCAGTTTCCTG
AGCGACGCCGGTGGCTGGCAGAAGTACTTCTTCACCGCGCTGGCGATCGCCATCAGCGGG
CTGATGGCGTGGTGGCTGCGCGGCACCGCCCGCGGCAACTGGAAGGCCGCGGTGCCGTAT
GCGCTGATCATCGGCGGCGCCATCGGCAACGTGATCGACCGCCAGGTGCACGGCCACGTG
GTCGACTTCATCCAGTGGTACGTGGGCAGCTACACCTGGCCCTCGTTCAACATCGCCGAC
TCGGCCATCGTGGTGGGTGCCATCGGCATCGCCCTGTTTGGCCTGTTCGACGGCAAGTCC
GCCAAAAAGGCGGATAATGCCAACCCGAAACCGTAAGCCGGCTGCCGCCGGGAGACTGAA
CTGATGGATGTGCTGCTCGCCAACCCGCGTGGTTTCTGTGCCGGTGTCGATCGTGCGATC
GAGATCGTCAAGCGCGCGATCGAAACGCTGGGCGCGCCCATCTATGTCCGCCATGAAGTG
GTGCACAACCGCTTCGTGGTCGACGACCTGAAGCAGCGCGGCGCGATCTTCGTCGAAGAG
CTCGACGAGGTTCCGGACAACAACACCGTGATCTTCAGCGCGCATGGCGTGTCCCAAGCC
GTGCGCCAGGAAGCCGAGCGCCGTGGCCTGAAGGTGTTCGACGCCACCTGCCCGCTGGTG
ACCAAGGTCCACTTCGAGGTCGCCCGCCACTGCCGTGCCGGCCGTGACGTGGTGCTGATC
GGCCACGCCGGTCACCCGGAGGTGGAAGGCACCATGGGCCAGTGGAACCGCGAAGCCGGG
ACCGGGCAGATCTACCTGGTCGAGGATGTCGAGCAGGTCGCGACGCTGCAGATCAACCAG
CCGGAAAACTTCGCCTACACCACCCAGACCACGCTGTCGGTGGATGACACGCGCGGCATC
ATCGATGCGCTGCGCGAGCGGTTCCCTGCGATGCAGGGCCCGAAGAACGACGACATCTGC
TACGCCACGCAGAACCGCCAGGATGCTGTGCGCGACCTGGCCAAGCGCTGCGACCTGGTG
CTGGTGGTCGGTTCGCCGAACAGCTCCAACTCCAACCGTCTGAGCGAGCTGGCCCGCCGC
GAAGGCGTGGAGTCGTATCTGATCGATGGTGCGCACGAGATCGACCCGGCATGGGTGGCA
GGCAAGCAGCACATCGGCGTGACCGCCGGCGCCTCGGCGCCGCAGGTGCTGGTCGATGGC
GTGCTGGCGCGCCTGGCCGAGCTGGGCGCCACCGGCGTGGGCGAGCTGGACGGCGAACCG
GAATCGATGGTGTTCGCGCTGCCGAAGGAACTGCGCCTGCGCCTGGTCGACTGACCGGGC
TGCCAGTTTGCTGGGTATTCGAGCGCAAAATCCGCTCTTGTAGTATTCAACCGCCGCTGG
CCGGGATTCTGTTTGCTGGGCTCCAGGCTCAGTTGGACTGAGCCTGGACTTCAGTGCTCA
GGAGACAAGATTCCAGAGTGCGTCACCACTGCTGCTCTGCATCTCCATTACATTGGCCAT
TCTTCGCGCATGCTTTCTTTTAGGAAGGTAGAGAGTTCCGTGGTCGCCCTTGGCCCTAAA
AATTATTCCGTTGCTTTCCATGTAGCGGAGTGTTTGCTCTGCTGCGACTCTGTCCCAATA
ACGTTCCGTGCCTCTGAGAAGCGCCTCCTCTCGACGCCCAGCACCTGGTTGGAAAAATAG
CTTCTTGATCAGGGCAAGTAGAGTCTTTTGAGGGTTGCTATGCTTAAGTTCACTTATGCG
GGCACTGTTAATCGTTGCGTCGACTTTCGCGATCACGCACCCTGGGAATATGTCAGGAAG
CTTGTCGATAGAACTGACTCCCTTTAGGACGTCAATGGTGCAATCTTGAATCTTTGTGCT
GGAAGAGGTGAAGCTTTCTATCACCAAGTCGCCGATTTCGACTCCAATAACGGTTAAATT
TTTGACTTCGGTATCTGCGAAAGAGAGGATGGAAATTTTTCCATCATTTACTTCGAATCC
TTGGAAGTCACATGTATCTCCAGCTGATAATAGCTTTGACGCGATGTAATCGCATGAGAC
CTGGCTGTTTCCGTGGTTGGCGCAGAAGCGGGCATGCTTCTCGAAAGATTGGCTTTCCCC
TGAAATCATCGAAAGCATTCGCAAGCCAAGCTCATGTAGAGGTTGTTGCCATTTTTGATG
AGCGATACTCTTGTCCGATGTTTGGATCGATTTTGACAAGGCGATTCCACGCAGTCCGTC
CTTGGCGTAGCTGTCGATAAACATTCTGTCAGAACCACCTGTTCCAGTTCTACCTAGATA
GGGGAGTCTCTGGAGCAGGATCGACGACTCATCGATTGGCGCATATCCGGTGACACTGAA
GAATGCCTGGTTTATTTCATCTGTAGATATTATTTCGTCGCTTTCAGGTAGTCTTCGGGT
GTGTTGCGCGAGTTCTAGGAGAATATTCTTCAGTGTGTCCTTGACAATGGCTGGATTTAT
CTTCGTCTCGCGAGTGCAGATTGCATCAAATACTGCCTGGAAGAATTCAAGTTCGCCATT
CGCAGCTTGCTCAAGGCGAGCAACTTCGTTTGGTGGTAGCCTTGCTAGTAATTGGCAGAT
TAAAGGTTTTCTTGGCATCCATTCGGGTACGGATCCCAAGGAGGTGTTGCTTTTAATGTA
GTTTTGGAGTTGATGCTCTGAAAACTCCTCTGGACACTTGAGCACCAGAGCGTTGCCAAG
GTCAATTCCCAGGCATTCCGCCATTTCGTCAAGCGAAGAGAAGTAATGCTCTCTTCCTGT
AATCAAAATTCCTGAAGTCGGGGCGCCTAGGATCAGGTCCCTAACTCCCTCCAAGCTTCT
CTTTCTTATCTCTGTCAGTCGTTTGGCATCACCAGACCAGGACTGCGACCCTATTTCATC
GAAGCCATCAAGAAGGATTGAGTGGTTTCCCCGCCTAAGGCTGCGTACGAGAGTCTGGTT
GAAATCTCCTAGTCCAAGGGATTCAAGGTGGTTCCCGACGATGTGATGGAACTTCTTGTA
GCCCCAATTGTCCCGAAGGTTTATCGCCACGGGGGGGAATGTTGGATTGTCTTGCGAGAG
GTTTCTGAACACCTCCATCAGGCACCTGGACTTCCCAGTGCCAAATTCTCCCATCAGGAT
AACCTTCCTGCCCTGGCTAATCGCCATTGCGACTTCACTGACAGAGTAGTTCTTCCCTGC
GGTGCTGACGTAGTCAATGCTTGAATACGCATTGCCGTCAATGTCACCTGTATCCGGGTG
TACTGCGCTTCCGAACGGAGATCGAGCACGCTCTTGAAGATATCTTTCCGAGCCAATGAA
CTTGGATGCGAAGCTATGTAGGCTGTGGACTTCAACGTTGCATGATTTTCCTGTTTCGAC
TAAAGATGGGTGGCTTCCACTTGTAATGAAGTAGCACTCTGAGAATGTGCCGTTGGACAT
AAGTGATTGGCGCATAACTGCCAACTTTGAGATGTCATCTCTCAATTTTGCCAGGTCATC
CTGTTTCGATACCTCAATCAGGATCCAGAAATTGTTCTTGAATTTTACAACTGCATCGCA
GTTGACGCCGGCAATTCTCTCGGGGTTGGCTGGCTGCCCCCACACCGACTCAGCGATTTT
CCGGCATTCAACTTCTACTTCTTGCCATTTCATTGTTTAACTTCCCCCTGTTTCCTTGCG
TCAATAACGTTCCTGCGGGTGTCAAGTCCGACTATTGTTGGCGGGGTTGACCTTGCGTTT
ATATTGTCGTTTGGTGCTGCGGCGCAAGCTTCATTTCTTCGATACCGCCAAATCCTGCAG
CCTCCATGACCTTCGGCCATGGGGCCGCACGCCCTAGGGGCCTAGCATCCGTACCTCTAC
TGTTGCTGGAACCTGCCCAATGAAGACCCGAGCCCTGGCGATGTCGTTGCTGTTCGCGCT
GGCGGCCACGCCTGCACTGGCGCAGACCCCGGCACAGGCGAACGCCGCAGCTCCCGGCCT
GCTGCGCATCGATGTGGACGCGCGCGATCTGGCCCGGCGCATCTTCAAGGTGACCGCCAC
CGTGCCGGCCAAGCCCGGCCCGATGACCCTGCTGTACCCGCAGTGGATTCCCGGCAACCA
TTCGCCCACCGGCCCGATCGACAAGCTGGCCGGCCTGCGCGTGACCGCCAACGGCAAGCC
GCTGGCCTGGCAGCGCGATCAGTACAACGTCTATGCGTTCAAGGTGAACGTGCCCGAGGG
CGCCAGCGAGATCGTCGCCCACTTCGATTTCCTGTCCTCGCAGGGCGGCAGCCAGGGCCG
GGTGGTGATGACCCCGGAAATGCTCAACCTGCAGTGGAACGCCAACTCGCTGTATCCGGC
CGGCATCGACGCGCGCCAGCTGCAGGCGCAGGCCAGCGTTACCCTGCCCAAGGGCTGGTC
GTTCGCCACTGCATTGGAGACCGCGCGCCGCGACGGTGACACCGTGGTGTTCAAGCCGAT
CTCCTATGACCATCTGGTCGATTCGCCCTTGTTTGCCGGCGAGCACTACCAGCGCATCGA
TCTCGATCCGGGCGCGAAGGTGCCGTTGCACCTCAACGTGTTTGCCGACGACGCCAAATC
GCTGAAGCCGAGCGAGGCGCAGATCACGATGCACCGCGCGCTGGTGCAGCAGGCCGACAA
GCTCTACGGCGCGCGGCACTACAACCACTATGAGTTCCTGCTGGCATTGACGGACCGCCT
CGGCGGCATCGGCCTGGAGCATCACCGTTCCAGTGAGAACAGCGCCGACCCGGGCTACTT
CACCGAGTGGGACAACAACGCGTGGATGCGCGATCTGCTGCCGCACGAGTACACCCATTC
CTGGAACGGCAAGTACCGTCGCGGCGCCGATCTGGCCACCGCCAACTTCAACACGCCGAT
GGGCGACAGCCTGCTGTGGGTCTACGAAGGCCAGACCCAGTTCTGGGGCCAGGTGCTGGC
GGCGCGTTCAGGGCTGTGGTCGACCGCGCAGGCGCGCGACATGCTGGCCAACGTGGCCGC
GACCTATGACCGTGGTCGCCCGGGCCTGGCCTGGCGGCCGCTGCAGGACACCACCAATGA
CCCGACCATCGCGCAGCGCCGCACGCTGCCTTACCGCAACTATCAGATGAGCGAGGACTA
CTACTCCGGCGGCCAGATGCTGTGGCTGGAAGTGGAGGGCAAGCTGCGCGAACTGAGCGG
CAACCGGCGTAGCCTGGATGACTTCGCACGTGCGTTCTTCGGCGTCGGCAACGGCGACTG
GGACGTCAACCCGTACACCTTCGACGACGTGGTCGCGACCTTGAACGGCATCGCGCCGTA
TGACTGGGAGACGTTCCTGCGCGGGCGCCTGGACGGCCACGGCGCGTTGACCGGTGGCCT
GGAGCTGGCGGGCTGGAAGCTGGCCTACCGCGATACGCCGAACGATGCCTACAAGGCGCA
GGAGAAGCGCGCCAAGGCCGCATTGCTGGCGTATTCGCTGGGTGCGACGGTGCTCGACAA
CGGTACGGTCGGCGACGTGATCTGGGACAGCCCGGCCTTCAACGCCGGCCTGGCGCCGGG
CATGAAGGTGATTGCCGTTGGCGGACGCGAGTACAGCAGCCAGCGCTTGAAGGATGCGGT
AGCTGCGGCGGCTAAGGATAAGGCGCCGATCGTGCTGTTGGTGAAGCAGTTCGACCGCAT
CGACGCGATGAACATCGACTACCACGGTGGCCTGCAGTACCCGGTGCTGGAGCGTATCGC
CGGCAGGCCTGACCGCCTTGCGGAGCTGTGGAAGGCGCGATGAAACCGCGCGCCCGCGAT
GGCGTGATCCTGCTGATGGCGATCCTCGCCATCCTCGGCGCGTTCCTGGACGGTGACGGG
CGCTGGCTGCACTGGCTGGCCAAGCCGACCACCACGCTGCTGATCGCGGCCATCGCCTGG
CGGGTGTGTGATCCCGCGCAGCCGTTCTACCGGCGCGCGGTCCTGGCTGGCATGCTGCTG
TCGTGCGTGGGTGACATCGCATTGATGTTGCCGGTGGATGCGTTCGTGCCAGGGCTGGTG
GCGTTCCTGCTGGCGCACCTCTGCTACATCGTCGCCTTCCGCGATGGCCTGCGTGCCGGA
CGTGGCCTGCTTGCCGCCAGCGTCCTGCTCGGCGCGTTCGCTGTACTGAATGTACTTGGT
CTGTGGCCGCACCTGCCCGCACCGATGCGCATTCCGGTGCTGGCATACGTGCTGGTGCTG
GCCTCGATGGCGGTCCTGGCGCTCGCACGCCAGTGGCGGCGACCGCACACCGATGCAATG
GATGCCAGCAGCTCCCGCTGGGCGGCCGCCGGTGCGCTGCTGTTCGTCGCCAGCGACTCG
CTGCTGGCCTGGGACCGCTTCGCCGGCGGCCTGCCACTGGCCAGCCTGCTGGTGCTGTCC
ACCTACTACGGCGCGCAGTACGCCATCGCCCGCTCCGTGAAACAGCAAAAAGGGGACGGA
GGGGATTAAGTCGCAGACGGCACCAAGGCACAAACGACTTAATCCCCTCCGTCCCCTTTT
CGCGTTGACTATCGGAGGGTCGCGTTGCCGGAACGGCCTTGTGCGTCGAAAGAGAGTCGT
GCGGACTGGCGATCACCGGCGACCTCGTCCGGCAGCCAGACCAGAGTGCCACCCTTGCGC
ACGATCACATAGACGTGGCCGACTTCACCGGGAGTGCCCATCAATGCGTTGCGCTGTGCC
TGCAGTGCCTGGGCCACGCGCGGCACCGCCTCGAAATCGATGTTGGCCAGCGCCGTGCTG
CTGCGGCGCAGGGTGATGGTGGGCGCGAAGCGCTGCGGATTGACCGGGTCGCCCTTGCGC
CACTGGCCGCGTTCGAAGTGGTAGCTGTCCACGCGTGACGGCTGCTGCGGATCCACCAGG
TCCAGATTGATCCGGCCATCGTCGTAGAAGTGGATGCTGTGGAATACCGTCAGCCGGTGC
CCGGCCAGCGCAGGCATCTGTTCCAGTGCCTGGCGGGCGGCCAGCAGGTAGTCCGCATCG
AACAACCGGTTGTTGCGTTCGGGCACCGGCGGCAACCGCGGCTCGGTCATCGGCGCGAGC
GAAGCGGGCCTCTCGCGCGCTGGCGGCATGGCGATCGGCGCGCTTGCGCTGTTGGCCTGC
ACCGAATGGCCCAGTGTTTCGCCCAGCGTCTGCAGGGCTCCGCCTGCCACGGCGACGCCG
GCCAGCACCAGCAACACCACGGAGAACACCAGCCGGGTCGAGGGCGGTTGCTTCATACAC
CCTCCAGGCGAACGTTGCGGCGATCTTCCGGGTCGTACAACAGCGTGACCCGCTCGCGCG
GAAGATTGGCCAGCTCGATCAACGGGATGAAGCGGCGCACGCTCACCTGCTGCACGCCAC
CTTCGCGGTCGATGTATTCCAGCTGGAACTCCACCTGCGGCTGCTCGTTGAGATAGGTGC
CGGTCTGGCGCAGCTTCAGCACCTTCGCATCCACGCCGATGCCGCGATACTTCAGCGCGT
CACCGCGGGCGTCGGCCTGCAGCAGCCGGCCGAGCAGGCGCAGGCCCAGCGCGTAGCCGC
ACAACACCAGCGGGCACACCAGCAGCGGATGACCGAGCGACAGGAAGGTCCAGCCCAGTC
CCTCACTCTGCAGCCGATAGGCGGCCACATAGGCACTGGCCACCGCCACGATGCCGATCG
CTGCGCCGACACCACGACGCCAGAGGCTGGCGACATCCAATTCAGGCTGGGCACCCTCCA
GCACCACGTTGGGGAACGCGCCCGGCATCCGGCTCAGGCGTACCTCGATACGCTTGCCGG
CCACGAAACGCTGCAGCTGCGGCTTGCTGTCCACCACCAGCATCTGTTCGTTGATGGGCG
TGCCGGACAGGTTCTGGAAGCCCAGTTGCAGCTTCCACTGCGCGAAGCCGCGCACGTGCA
CGCCGGTCGGCTCGGCCTGTTCGATCAACGCGTCGCGCGGCTCACCGCCGGCCAGGATGG
TGCGCACCCGATGCAGTGCGCGCGGCGGGCCCAGCAGCAGGTAGTGCAGGAAGGCGAGCA
GCAGGGCCAGCCACAGGATCACCGACAGCGCGAGCAGCAGCAGGGCCAGCCATGGCGCGC
TGCGGTCGGCCAGTTGCACCGGCCACGACGTGCCGACATAGAGGATGCAGGGGAAGGGCA
ACGCGAAGAACAGCAGGAACGCGCCCCAGAACCAGAGATAGGCCTTCATGGGGTGGTGGG
GAACCGATGGAACAGGGCGCGTAGGGTACTACGCTCAGCGGATCTGCAGGGTCAGCAGGA
AGTAGCGGCCGAGCGGATCGTCCAGCCCCGGCATCTGGCCACCGTTGCCGACCAGATAGT
TCACCGGTTGCGTGTCGAGCACGTTGTGCACGTCCAGCGCGGCGACCACGCGCGGCCCCA
GGCGTCGTGCGAGATGCAGGTTCCAGCGCAGCTGCCGGGGGTTCATGCAGTGGTTCTGCT
CGCGCTGTTTCTCCGGGCATTCCGCACCGGGCAGCCAGGCGCGCGTGCGCCCCACCTGGT
TGCCGCGCAGGGCGATGTCCCAGTTGCTGTTCTGCCACTGCACGTTCAGCACGGCGGCCA
TCGTCGGCGTGACATGGCCGCGCAGGTCCACCGTTGCATCATGGCCACGTTCGCGGCGCA
GTTCCTGCTGCTTCAGCGCATCGAGCGAGAACAGCCACTGGCCGGTGTTGCCGGTATCGA
TGTGGTACTCCCCGCGCAGTACAAAGTTGCGCGAGGTGGTGCGGCCGATGTTGTCGAAGG
ACAGGCGCAGGTTGCTCAGGTGGCCGTCCTCGTCCAGCTCCCAGGTGCCGGGGTTCCACA
CCGCGTCGGCCGGTTGCAGGGCCAGGATCTCGTTGCGCAGTTCGACGATGTTGTGGGTGA
GTGACAGCGAGAACGTATCGGTCGGCGTCCAGGTCGCGGCCAGGGAATGGCTGCGCGACC
GCTCGGCCTTCAACGCATCGTTCTCCACCACGTCCACGGTGACGCTGCAGCGCCCGTTGC
CGCTGCTCTGCGCGCAGTCGGGCAGGGCGCTGGAGGCCGGCAGCTCGATCGCACCGAAGT
AGCCCGGGGGACGCCGCTGTTCGAACAGGCTGGGCGCACGATAGCCGCGCCCGCTGGCAA
GCAGGAAGGACCACTGGGGCGTGGGGCTCCAGCGCACGCCCACGCGGGGCGAAAAGGCCT
GGTAGTCGCCGTCGCGGTCCCAGCGTGCGGCCAGGTCCATGCGCAGCGTGTACGCCAGGG
GCAGGCCGAGTTCGGCGTAGGCGCCGCCACTGCGGCGCGCCAGGTGGCGCTGCTCCTGCG
GCAGGCCCAGCGCCAGGTCACCCTGGCTCAGCAGGGCGTCGGGATGCGAGGTCCAGCGCT
CCTGGCGCAGGTCGATGCCGGTGGCCAGCTGTGCAGCACCGCCGGCCAATGGCATCAGCT
CCCGCTGCATGCCCCACCAGCCCTGCCACTGCTCGGTGCGCCCGCGATTGCGGATCGACG
GGAACAACTGCTCGGCCGCGCCCGCCGGCAACGAGGTGAAGCCGGGCAGGAAATCCAGTG
TCTCGGCGACCCGCAGCAGGGGCTCGGCGCGCACGGTGCCCGACGTGGACAGGCTGACAT
CGCTGCGCTGTGCGCTGATGCCGGCATCCCAGCTGCGCCGGCCCTGGTCGCGGCCAATGC
CGAAGGTGACGTCGGCGTCGGTGGCACGTACATGCGGACGCACGTTGCCAGCTTCGCGCA
GCACGCTGTTGAAGGTGAACCCGTACAGGCCGATGGCAACGGCGGTTGGACCAAGGTCGA
AGCGTTGCCGGTTGTGGCTGGCCCGCGCCTCGGCGTAGGCATAGCGACCTTCGCCACGTT
CATGCCGGTAGCGCAGGTAGGCCGAGGCGGTATCCGAGGCCGGTTGCAGCGAGCGCGGTC
GGGCGCTGTCGAACCAGCAGGCACCATCGCGCCGCGTCAATGGGCCTTCGCAGCGTTCTG
CCGGCCAGTAGCGTCCATCGCGGAACGCGCCGATCAGGTACTGCGAGGTTTCCGCATGCC
ATTGGCGGCGATCACCGGCCACGTGGTCGATGCGGTGCAGGTCGATGCCGGCGAACCAGC
GGTCCCCTCCGTCGCGCACGCCGCCGGTGGCCGCCTGCACGCGATACTGGCCAGCGTCGC
CGCGCCCGCTCAGGCCGGTCTGCAGCATGGCTTCCGGGCCGTCAGCCTGGTCGCGCAGGA
TGATGTTGACCACGCCGGACATCGCGTCGGCGCCATAGATGGCCGAGGCGCCGCCACGTA
CCAGCTCGATGCGTTCGACGAAGCTGAGCGGAATTCCCCCAAGATCGGTGAGCCCACCCT
GTTCCAGCGACACCATGGGATAGCGTGGCAGGCGCCGGCCATTGACCAGGAACAGGGTCG
CACGCGGGCCCATGCCGTCCAGGCTGGTGGTGGTGGCCGCACCCACCGGCAGGTACTGCG
AATCGCCACTGCGCGAGGTGCTCATCGCCGGGTGGCCGTTCATGCCCGGCAAGTGCCGCA
GCAGGTCGAACAGGCTGCCGTAGCCGCTGCGCAGGATGTCATCGCGGTCGATGATGGTGA
CCGGCAGCGTGGTCTGCACGGAGGTGCGCGGCAGCCGGCTGCCGGTGACATGGATCGGCG
CCAGTTCCACCTGCGGCGGCGCGTCGGCGGATTTGTGTGGCGAACGTGCTGCGGGCGTGG
CGCGTGCCGCGACCGACGGTGGCGATGGTGGCGCGGGGCGGGTGCGGCGGACGACGAATC
CGCCAGCAGGCGTACGCAGGATGTTCACCGGCATGCCCGCGACCAGTTCCTTCAGGGCCG
CAGCCGCATCGCGGTGGCCATGGGTGCCGGCCGTGCGCAGGCCATCCAGCTCACGCGCAT
CGAACAGCAGGGCAATGCCGCTCTGTCGCGCCCATTGCTGCAGGGCCGGCGCCAGCGGGC
CTGAGCCAACATCGACCTCCAGGGTGCCCGCTTGCTCGGCCGCAGCGGCAGACGGCAGCG
CGGGGATGCCCAACGCGAGGCAGAACAGGGTGCGGAGCAGCAGCCCCCCCTGCAGCGCGC
CCGGTACTGCCATCACCGCAGGCCTCCTCAGTACGTGCGGCGCAGTTCCAGCGCGCCATC
CGGTCGCGTCTGGCCAGCCACCGACCAGCCCAGTTCCAGTGCCGACAGCAGTTCCTGCGC
GTCGCCGGCACGGAAGGTGCCGCTTACCGCCAGGCTGGCGATCTCCGGATCGGCGATCAC
CAGCGGCGTGTGGCCGTAGCGGTTCATGCGTTCGACCACGATCGATAGCGGTGTGGCATC
GAACACCAGCTGTCCCTGCAGCCAGCCTTCAGCGGCGGCATTGGACGACAGTGCCGGACC
GGGCTGGATGCGGCCCGACGGCAGTACCTGCAGTTGCTGGCCGGGCGCCAGGGTGTGCTG
GGTGCCCCCGCTGCTGACTTCCACCGCACCTTCCAGCAGTGCGACTTCGACCAGGCCATC
ATGCAGGCGTTCCACCTGGAAGGTGGTGCCGATGTCGCGGATGGTGCTGTCGCCGGCGCG
CAGCTGCAGGGCCTTGCCCGACGGTGCGACCTGCAGCTGCAGGCGGCCACGTTCCAGCAC
CAGGTTGCGATGGCGCCAACCGAAACGGGCGTGCAGGGTGGTGCCCGCATCCAGCGTGGC
CACGCTGCCATCGGCCAGCGTCTGCAGCCGGGGCTGGTGGGAATCGTTGGCATAGCGCAG
CGGCGTGGGGTTGCCGTCGACGGCAATCATCCAGCCGATCCCGATGGCCAGGCAGACGCC
TGCGGCAGCGGCCACTGCCGGCAGCCAGCGACGCGGCGCCGGCCGTGCCGCACGTGCCGC
GGCGGTGCGCAGCCACGGGTCGGCGGCCAGTTCCTCGCCCTCCTGGAACAGGGTCTCGGC
CTGGACCCAGGCAGTAACATGGGCCGGGTCCTCGGCCAACCAGTCCTCGAACGTCTCGCG
CTCGCCCGGCGTACAGTCCGGAGCCTCCAGCCGCGCCACCCAGGCGCTGGCGCGTTCGAA
CAGCTGCGTATCTTCCCTGGGCCTGGCGTGACTCATCCGTTGTCCCTGTCGTTGTGCAGC
GGATCCGTTCCGAGTTCCTGGCGCAGGCCCTGCAGGGCGCGGGCGATGTGTTTTTCCACG
GTCTTGGCAGTAATTCCACAGTGCCGCGCGATCTGCGTGTAGCTCATGCCGGTGATCCGG
TTGAGCAGGTACACCTCGCGCGCGCGCTCGGGCAGCTTGAACAGGGCCTGCCGCAGCAGG
GACAGCATCTGCCCGGACTCGGCCTGGCGCAATGGATCGGGCGACGTGCTGGAAGGCTCG
TTGCCGCCATCATGTTCGGCGAGGGACAGATGCGGCCGCGACTGCGACGAACGGCCGCGG
TCTGCCAGGCGGTTGCGGGCGATACGATACAGCAGCAGCCGCAGCTCGTCGGCACTGTGC
GCGCGATAGCGGATCAGCCGCTCCATGCAGTCCTGCGCGATGTCCTCGGCATCCTCCGGC
CCGACACCGCGCGTGCGCAGGAACGCACACAACGGCGCGCGTTCCTCCCGCACGAACGCA
ATGAACGCGTCCGCCGGCGCGGACAGGTCCGGCGCGCGATGGATCAGAGGAGAGGGGGCG
GACAGGGCTGGCCTCGGACGTCGGTGGCGGGTACGTCTTCGAGTTTTACGCGACGATGAC
CGGATGGGGAAGAGTGTGCGTGGCCCACGAATCCATTGTGAATGCGTTCATGTTTCGAGG
GGCGCTGCACTGGGGGAGGGCGCACCGTCCGGACGTTGAACTTTCGACCCGTGCGTTGCG
GGTGGAGAGAGAGAACACATGAAGCATTCGAAGTTGAGCCTGGCCCTGGCAGCGTTGCTG
GGCATCACCGCCATGGCGGCGGTTGATGACGTCATGGCAATGAATTATCACGTGCAGGAC
GATCGCGTCTTCCTCAGCGGCGGCGTAACCGTTGCCGATGTGGTGGCGCTGCCCGCGCTG
CTGGCCAAGGCGCAGGCCGAAGGACGCCCGATCCGCGAAGTCGTGCTGCGCACGTCCAAC
GGTGGCGCGCTGATCGCCGGCGAGTGGCTGCAGGCGGTGATCCGCACCCAGGGCCTGGAC
ACGATTGTGTCCGGCCACTGCATTTCGTCCTGCTCGATCATGCAGTCCGGCGGCGTCAAC
CGTTATCTCGGCGGCGACCTGCCGCTGGTCGATTCGGTGCAGATCCATGCCGCGAGCAGT
GGTGGCAGGATCACCTACGCACCGTCGCCGCGCATGACCCAGATCTACACCGGCAACTAT
GGCGGCGGCATGGATGCCGGCCTGCTGCACAAGGCCATGTATGAGGTGGTGCGGCCCAAT
GGCCTGCTGGTGTTCCGCGACCCGGCGCGCACCACGGGTACATCGGTCACCTTCGATCCG
GATGGCAGCGGCAGCAAGCTGGAGTCGTTCCCGGGCCAGGACATCCGCGGCAACAACATC
ATCAACACGGCAGGCTATCGCGATCCGGGCGACACCCTGCATGTGACCAGCAACGTCAGC
GGCGACATCAATCCGGGCTACCTGCGCACCGCGCGCCAGTTGCAGGCCTTCGTCGACGAC
GATTTCGCGCGCTGGAACACCGACTGGGCCAGCACCTACATCAACTACGCGGTGAGCCTG
TACAACGTCTCCACGCGGGGGCCGAACGGCATCGGCACGCAGTCGCTGCAGCAGCTGCTT
GCCGACCCCGACCTCCAGGATGAGCTGCGCGGCCAGTTGCGGCTGGCCGATCTGGATGCG
TCCACCCTGGCAGGTTCGGCGGGCGTGATCCGTGTCAGCAATGGCGCCACCTGGCGCACC
GCCGAAACCACCGGCGCCGATTTCATGCTGGTCGACAACGGCACCATCGCGCTGGAGGGC
GGCGCGCTGCGTACCCCCGAGCTGCGGGTGATGCCGGGCAGCGTGGTGGTTGGCCATGGC
GATATCGCATCGGTCGGCACCGACAGTGATGCGTTGCTGGATGGCACCGGCCCGTCCTGG
CGCGAAGACGGCTTCAACCGACTGCGCGTGTTCGGCACGCTGATGCCGCGTGGCGGTGAT
CTGGTGACCCACGGCTACGTCAACATCATGCCCGGCGGGCAGGTGCTGTTCGATGTTACC
GAGGCCGGGGGCACCGGCAGTGGCCGCCTGCGCGTCGGCAGCTTCTACGATGGCGGGGCC
GAAGAGGGGGCGCTGGTGATCGCGCAGGGCGCACACCTGGCGTTGAACGTCGCCCAGGGC
TTCTATGCCGGCGGCTACCGCCGCGATCTGGTGGAAGGGCCGATCTACCAGGGCGGTTTC
CAGGATGCCGTGCGACTGGGCGACACCGGCTACAGCGCCAGCATCACCGCGGGCGAAGTA
TTCCGCCCGCGCCACAATTCGCTGCTCAGCTTCAACGTCAACCAGACGGCCGACGGGCTG
TGGCTGACCGCCAACCCGGGCTTCGATCAGCTGGGCCTGTTTGCCAACGGCACCTCCGGC
GATGGACTGGGGCGCGCGCTGGCAGCCGCATCGGATCGCCAGGACAGCGGCCTGAAGTCG
CTGCTCGGCGCACTGCAGTTCGCCGACCGCGATGTGATCGCACAGCAGGCCGGCGCCCTG
CGCGGTGATGCACACGCCAGCCTGCGCCTGGCCGACAATGCACTGCTGGGCAGCATCGGC
AACGTGGTGCAGCAGCACCAGGCGGCGATGCGCAGTGGCGGCGATGCCGATGGCCTGGCC
TCGCAGGCGGCGCAGTCGGTGTCGGCGCAGCCGGGCATGCGCCATGGCAGCCTGTTCAAC
CAGCTGGCCATGCATCTGGTCGAGCCGGCCGGCGAGGCTGCTGGCGACAGCCGCGCGGCG
GGTGGCAGCCGTGGCCTGTGGGCGCGCGGTTTCGCCAGCCATGGCCGCATCGACGCCGAC
GGTGGCGTGGCCGGCCTGAGCCATAACATCGGCGGCATCGTGGTCGGTGCCGACACGCAC
GTGGCCGATGACCGCGTCACCCTCGGCGTCAGCGTGGCCGCCGTGGACATGTCGACCAAG
GCCAGCGATGGCTCCGGTTTCAGTGGCGACGTGCGCGCGCTGGATGTGGGAGGCTACCTG
GATGCGACCTATTCGCGTGGCTACCTGTCGGCGGCCGTGCGCTACACCGACCTGCGCCAC
GATACCCGCCGCAGCCTTTCGGCCATCGATGGCCTGCAACAGCCGCTGCGCGCCCGATAC
AGCAACGACGCGATCTCGGCGCGGGTCGAACACGCGTTCTCCTTCACCACCGGCAAGGGA
CTGGTGATCCAGCCGCTGCTGCCGGTGGTGGATTACGCGCGGACCTCGGCCACCCGCTTC
AACGAAGAGCAGGGCGCTGGCGCGCTGGTGGGGCGCAGCGGCAGCCTGGAGAGCATCCGC
GTGGGTGCCGGCCTGCAGCTGTTCAAGACCTTCGAGGGCAACAACGGCGAGCGCATCACC
CCGCGTGCCCGCGTGGCCTGGCAGAAGGAGCTGGGCGATTCACAGGCGCGCTACAGCACC
GGTTTTGCTGCGGCCCCGGACCTGGTGTTTGGTGCCAGCAGCCAGGCCGTGGGCGAGCAG
GTGCTGGCCTGGAACGTGGGCGTGACCAGTCGCGCCAGCGAGCGCCTGTCGATCATGGCC
GACTACGTGGGTGAGCGCCGCGACGGGCAGATCCGGAACGGCGTGATGCTGGGCTTGGGC
TACCGGTTCTAAGCGGTACCCGGCCCCGGCGATATGCGTATCGCCGGGGCCATCCCATCA
GGGCAGGTGCTGCGGTATGGTCGGCAGGGAACTCCCGCCAGGCCCCGTCATGCAGATCGC
CGTCTTCAGTGCCCGCCCCTACGATCGTCGTTTCCTCGACGAGGCCAACCAGCGCGATGC
GGCCGGGCAGGGCTTTGCATTCGTGTATTTCGATGCCGCGCTGGACGTGCATACCGCTGC
GTTGGCACAGGACTGCGCCGCCGTCTGCGTGTTCGTCAATGACCGCCTCGACGCGCCGGT
ACTGCACGCGCTGCATGCGCTGGGCGTACGCGCCGTACTGCTGCGCTGTGCCGGCTTCAA
CAATGTGGACCTGGCCGCCGCGAAAGCGCTGGACCTGTTCGTCGCACGGGTGCCGGCCTA
TTCCCCCGAAGCCGTGGCCGAGCACGCGCTGGCGCTGGTGATGACGCTCAACCGGCAGAC
CCATCGCGCCTACAACCGCGTGCGCGAGGGCAACTTCATGCTCGATGGCCTGCTCGGGCG
CACCCTGCATGGGCGCACGGTCGGCATCGTCGGCACCGGCAAGATCGGCCTGGCCACCGC
GCGCATCTTCAAGGGCATGGGCTGCACCGTGCTGGGGCATGATCCGTATCCGTCGCCGGC
CTTCGCCGGCGTGGGCGACAGGGTTGGTCTGGATGAACTGCTGGCGCGGGCCGACATCGT
ATCGCTGCATTGCCCGCTGACGCCCGATACCCAGCACCTGATCAACGACGCCTCGCTGGC
GCGGATGAAGACCGGCGCGATGCTGGTCAACACCTCGCGCGGCGCGCTGGTGGATACCCA
TGCGGTGATCCGCGCGCTGAAATCGCGGCGGCTGGGTCATCTGGCCATCGACGTCTACGA
GCAGGAAAGCGCGCTGTTCTTCCAGGACCTTTCCGGCGAGATCATCGACGACGAGGCCTT
CCAACGCCTGATGACCTTCCCCAACGTGCTGGTGACCGGCCACCAGGGCTTCTTCACCGT
GGAGGCGCTGCAGGAGATCTCGGCGATCACGTTGGGGAACCTGCGCGATTTTGCGGAGGG
GCGGGTGTGTGCGAACCGGGTGGGAGCGTAGACACGCTGCGGAAGTGGGCCTCACCCAGT
CCCCACCTGGGGTATTTACTTTGGGTGAATATCATATGAAGCTGTCGTGAAGGGGGGGCT
TGTCCTCCCTTGAAGTACAGGGGGCGCAAGGGACGGCGCAGCTGCTTTCTGGCCGGAACA
TGACGCCAGCACACGTCGGTGGATTACCGATCGTCTGGTGATTGCCGACGCAATTGGACA
AAGGGATGTTCCATGCGTATCTGGCAGTGGCAGGCGTTGTTGGGCGCGGCATTGGTCGTG
TCATCCGGGTGGACCTGGGCGAGTAGCCCGGTCACCCCGCATACCGAGTACTACAAAAAG
ATCAAGAACAGCGAGGGGCTGGCACCGCTGACCTCGAGCCTGTTCGGGGATAGCATCAGC
CCCAGCTCGGGGTCGACCGAATTTGTCGTTACCGACATCGACTTGCCAGGCAACAACGCG
CTGCCGGTGCGATTGCAGCGTCGTCTCGCTGTGCAGTCCTTCAAGGACCGGCAGCCGTTG
GGGGGATTCGGCAGCTGGGACATCGAAGTCCCCTACATGCACGCCACCTTCGACTCCATC
TGGAAGTGGAACGAGTCGGGTAATGGCGCCACCCAGCGTTGCTCGCAGACCTTCTACCCC
AAGACGCGTACCGGCGTGGGCACCTTCGAGATATGGACCGGCGTGCAGGTGCGTGTCCCC
GACCAGGGCGAGCAGGAGATGCTGCTGATCGCCAACGCCTCCAACCCTAAACCCACCAAC
GGTGAAACCTATCGCTGGGGTACTCGGGGCAACATGCGCCTCAGTTGCCTGGGCTCGACG
GCCAATGGCTATCCCGGTGAGGGATTCCTGGGCGTGGATGCATCGGGGAATCGCTACTTC
TTCAATGTGGGTATTGAACGAACAGCCGGTTTCATGGATCTCGGCCAGGGCGTAGGTTCA
AAACTGGTGCGTGTTCTGCTGATGGCCAGTCGGGTCGAAGATCGCCACGGCAACTGGGTA
GCCTATGACTATTCGGGCGACAAGCTGGTTGGCATTCGCGGCAGTGATGGTCGCGCCATC
TCCATTGCCTATGCCGGGGACCGTATTGCAAGTGCAACAGCCAATGGCCGTACCTGGAGC
TATGAGTACAACGAGGGCTCCGGTGCAATGGGATTCGCACGCTGGCCTGCGCTGCGTGCC
GTGCAGCAGCCGGATGGTGCTCGCTTCGGCTATGAGTACAGCTGGCAGGACGGCGGATTC
GGGGGCCTGAACCCGGAGTATCAGAGCTGGGATGGTGAACCGAAGCTCTGCATCAAGCCC
ACGTTCGAGCAGTCTGGATTCACCCTGATCGCGACCCATCCATCAGGAACGCGTGGACAG
TTTGAGTTCAAGTACCTGCGCCGCACCCGGCTGGGTGTAAAAAGTACCGCTTGCGCAGAC
ATGGGCGGTGGGCGCTACGCGCAACGCGCCTCCAATGCGTTCGACCTCTTCGCGATCACC
AGCAAGACGCTGACGGGGCCCGGGTTGGGCAGTTTGACCTGGACGTACGAGTCGGGCGGA
TATGACTCGGGCCTGGCCAACTCCGCAGTGTCGACGATTGTGGAGCCAGATGGTACGCGC
CGTCACAGTGTGTTCGGACGAAAACTCGACGAGAACGAGGGGCAGTTGCTGCAGGAGGCG
GTGCGTGCGCCGGACGGTCAGATCGTCCAGGTCATCACCAATACCTATATGAGTTCGGAC
GAGGTCCAGGCCGGACCGTTCCCGGACAGCTACGGTTCGATGACCGCGGCCGATGATCCC
TTCGCCGTCAAGATTCGTCCCCTGAAGCAATCTGTGCTCAGCCAGGATGGCGTCAACTTC
GTCAATACGACCGATCAGTTCGATGCGCATGTGCGGCCGGTGGTGCAGACCGAGAGTAAC
TCGTTGGGGCGCGCGCGAACGCTGAGAACCACCTACTTCGACGACACGGGTCGTTGGATA
CTCAGCCAAGTTGCGCGCAGCACACAGAGCGTTGGCGGCGTTGAGATTGAGACCGAACGC
ACCGAGTTCGACTCGATGGCGCGCCCGCAACGTACCTACGCCTTCGGCGCGTTGCAGCAG
ACGCTGGGCTATCACGCCGATGGCACGCTCGCCTCCGTGGCCGATGGCAAGGGCAATGCC
ATTGCGCTTGGCAGCTGGAAGCGTGGCCTGCCGCAGAGTGTCGCGTACCCGGACGGCAGC
AGTGCCTCGCTGCAGGTCGATGACAATGGCTGGGTGCGCGCAGCGGTGGAGCCCAATGGT
GCCAGCCGAAGCTTCGACTACGACGGGATGGGCCGAATCGTACTGGCGACCCAGGCCGCC
AATGACAGCGTGGCCTGGAATCCTTCTACAACGCGATTCTTCCAGGTGGCGGGAGCGGAG
ATCGGGCTGGAAGCGGGACATTGGAAGCGCGAGTCCAGTACCGGCAACGCACGCGCGGTG
ACGTACTACGATGGGTTGTGGCGCCCAGTATTGGAAGAGTCGTTCGACGCTGCGGACCGT
GGCGGTACATTGCGCCAGACGGTGACCCGTTATGACAGCAATGGGCGCCTGGTTTTTACC
TCCTATCCGACGCGCGCGGCGTCCGACTTCCGCTCGGCGCTGCCCGGCACCCATACCGGC
TATGACGCGCTCGGGCGCCCCAATCGCAGCGAGCAGGACAGCGAACTGGGCCGGCTTGTC
ACGACCACCGAGCAGATCGGCGGAGGCAGCGTAAGGGTGACCAATCCGCGCGGCATTGCC
ACCACCACCGACTACTTGATGTACGGCAAGCCCAGCCAGGACACGCCCATCCGGATTCTC
CACGCGGAAGGGGTAGTGACGGAGATTCAGCGCGACACGCTGGGCAAACCGCTGTCGATC
CTGAGGCGCAACTACGATGGCAGCGTCAGTGTACGGCGCCAGTACGTCTATGACGGCGCC
CAGCGGCTGTGCAAGAGCATGGAGCCTGAGACCGGTGCGACCGGCATGGGCTATGACGCT
GCAGGCAATCTGCTCTGGTCTGCCTCGGGCCTGACGTTGCTGGGCCCTCAGTGTGACAGC
GACGCTGCCTATGCGTCGCCTTCGCGGGCTGACCGCAGCTACGACAGCATGAATCGCTTG
CTGACCCTGCGTTTCTCTGATGGCCAGGGTGATCAGGACTGGAGTTATTGGCCGGGCGGG
AAAGTCAAGCGTGTGCAGACGCGCAACAACGGCGCCGTCACCACTAACGACTACACCTAC
AATCTGCGTGGACTGCCCACGTCCGAGAGCGTGGCCTACGACGGTGGCGAGGCCTGGGCG
CTGGGCTATGGCTACGATGCAAACGGCGCCTTGGCAACCCATGTGCAGCCGTCCGGCCTG
ACGATCGACTACGGCCCGAATGCGCTGGGGCAGCCGACGCGAGCCGGAGCCTTCGCCACC
AACGTGCGCTATTACGCGAACGGCGGCATGAGCGGCTTCACCTATGGCAACGGCGTCGTG
CATCAGATGACGCAGAACGCGCGCGGCCTGCCCGATCGCAGCACCGACAGTGGTGCAGGT
GGCAAGGTCATCGATGACGGCTACGACTACGATGCCAATGGCAATGTGGCGGCCATCAGT
GACGGCCTGCCGGCAGCCCCTGGAAACCGCGACATGCGTTACGACGGCCTGGATCGTCTG
ACCACGGTGACGGCGGCCAGCTTCGGAAACGCAAGCTATGCGTACAACGTTCTGGACAAT
ATCGTCACCGCCAGCGTTGGTGCACGGCGGCAGTCCTTTGAGTACGACTTCAACAATCGG
TTGACGAACGTGCGGGATGTCGGCAGTGGTGCGACCGTGACCGGGCTTGGCTATGACAGC
CAGGGTAACCTGAAGATCCGCAATGGCGTGGCGTTCCGGTTCGACTACGGCAATCGCCTG
CGCGAGGTCGATGGCAAGGAGGCCTATCAGTACGACGCGCATGGACGCCGCACCCTGGCC
AGTGCGCCCAATGGCAACATTCGTTCCCTCTATGGGCAGGATGGCGTGCTGCGCTATCAG
CACGATCAGCGCCAGGCGAAGGGCTTTGACTATATCCAGCTCAACGGCAGCCTTGTTGCC
AAGCGTGCCGTGGATATCGCGCCTGCAGCACTGGTCGTAACGGTTCCGGGTTACAGCGCG
GACGGTGCGTTTGCGGTGCAGTGGACAGCCGTTGCCGGTGCGCAGCGTTACGAGGTGCAG
GAGTCGGGTGGCGGTGACTGGCAGGCTGTCTATCAAGGGCCTGCGCTGAACGTTTCGCTG
GCCGGGCGAAGCTCCGGCGTCTATCGCTATCGTGGCCGTGCCTGCAATGGCACTGTCTGC
GGTGCTTGGGGTGTGGAAGCCTCCATCCAGGTGGAGCTTGCTCCCACCGCTGCGCCGGTG
ATCACTGCACCGGCGCAAGGTATCAACGGAACCTATTTCCTGAGCTGGTCAGCGGTACAG
GGTGCCGCCCGCTTTGTGCTTGAAGAGGCCGTGGGTGGCGGATGGAGCGTGGTCTTTGAT
GGTGCTGGCCGCACCTATCAAGTGACCAGCAAACCGGCAGGCACCTATCGCTATCGGGTC
AAAGCATGCAATCCACAGGGCTGCGGCGTCTACTCGGCCGAAGCGGCGATTACCGCGCTG
TATGCCCCATCCGTACCCGCACTGTCGGTACCTGCTGCGAGCTACAACGGCAGCTACGCC
GTCTCTGTTTCGAGCGTGGCACAGGCCAGCAGCTATCGCATTGAAGAACAATTCAACGGA
GCAGCATGGACTGAGATCAACCGGATCAGTGGGAATCAACTGGCCATCAGCGGACGAATC
GCCGGCAGTTACGCCTATCGTGCCTTTGCATGCAATGACGCCGGGTGCAGTGCGTCAAGC
GCCGTAGGCAGTATCGTCGTGACATTGCCACCGGTCCAAGCCACGGCGATCAATCTCGGT
GGCGTGAGCTACAGTTCAACCGTGAGCATGTGGTGGGGCGCAATCCCCGCAGCGACGAGC
TATCAGCTGATGGAGCAGCTCAATGGGGGTGGCTTCGGACTCGCCCAGGAAGACGGTGCG
ACCGCCGTGGCCCGAGGCGGCCGCTGGCCGGGACAGTGGGACTACCAGGTGCGTGGCTGC
AATGTCGCCGGTTGCGGACCGTGGTCCGCGGTAGCGGGCGTGCGCGTGATTGGTCCTCCG
GCGACCCCGGTTCTGCGCGTGCCGGATGGGGTGGGAATCGGCGCGGCTTACTCGATCTCC
CTGCTGGAAGTGGCGGACGCGACGCGCTATGAAATCGACGAAAGTACTGACGGCGCCAAC
TGGTCGCTGATTGCGGGGGATCGAGCCGTTTCCCTCAGCAAGGGCGGCGGAGGCAACTTC
TACTACCGTGGTCGTGCTTGCAATCCCGCAGGCTGCAGCCCCAGTTCTGCTGCTGGCCTG
GTTGCGATTTCCAGTGCGCCGGCCGTACCTACGGGTGTGAGGATCGTAAAGAGCGGCCCC
AACATCTGCTCGGTCATCTGGAATGCGTCGCCGGGTGCCACCTACTACAACATGCGTTCA
AGCAGCGGCGGCGCGACCTATAGGGCAGAAGGCATCGGCTACGACCTCGATACGCGCTGC
CAGGGTGGTTACAAGGTGCGTGCCTGCAACGCGCAGGCGTGCTCGGCCTGGTCGAACTGA
GGTGGGCGCGATGAACGCAGGAATGAAGATGCTGGTGAGTCGAACCGTAGGTGGGGCCGC
GCTGATTCTGGGTGGACTGTTCAATCAGGCTGCTGCGGAGACGATTACCTATATCCATAC
CGATGCGTTAGGGTCACCGGTCGCTGAGACTGACGCGGCTGGCAGCGTTATCCGGCGTAC
CACCTATGAGCCCTATGGCGCCGTGGTTGGTGGGTCCGTTGCTGATGGGCCTGGCTATGC
AGGGCACGTGAGTGATGCTTCGACGGGCTTGAGTTACATGCAGCAGCGGTATATGGATCC
AATCCTTGGTGTGTTCCTTAGTGTGGATCCGGTGTCGCCCCAAAGCGATTCGGTGGGAGC
ATTCGGACGCTACAGGTATGCCAATTCGAACCCATATCGCTACTTTGATCCCGATGGCCG
GCGAGCATGTGGCAAAGACACTGACTGCCAGTTGGAGCAGGGGGCATACGGTGGTTCTTC
TGCAGGTCGAGGAACGATGGGCACGGGGGCAGTGGGAAGCAGGCAGTCAACTTCGGCGTC
ACCAAGTTACGGTCGCTCTCCGCAATCGACTGATCCTGCTTGGACGAGAGATCCTGGGCT
GAAGCGGCAGATGGAGCGAGCTTGGCAGGACTCCAACCCCGATGCGCCAACTGTATTGTG
GGGGCAACCTGGATCGCTGAAGCGGGAACAAGGAGGGTGGATCGTGGCTCCGAACCTGGT
TGGCGCCCCTCAATTGATTCGTGCTCAACCTGGTACTCGTGCTCAAATGGGGCAGGATGT
GCTTTTCAAGCCTTCAGAGTTTCAGTGTGGTTGCCGAGTTATAGGATTCTTCCATACTCA
CCCGAATACTCGGGAAGAGGGTTATCGCCCTGCAGCTAACGGGTATGACTATCAGTTCCT
TGAAGAAATGGGAGTGCCTGGGATGATTAGAAGTCATGAGGGTTATGAGTTCGTACCTAT
CATGGAGGGACGCAGATGAAACGCTCAGTCATCTTGAAAGTGGGGCTGCTGTTTTCATTG
CTGATGGCAGGCGGCTGTGCAGCGAAGGAGCCCCGAGGTGAGAAGGGGTTGGAAGGGCTA
GAAAGATGCGTGACGACAATCGAGACTTACGTCCAAGAGACGAGGGGATGGAAACGGGAG
ATGTATCGCATTGCGGAGGAGTCTTCCGGCACCGCAGATATTGGCTTCTCAGTCCAGCAC
GTCCATGACAGGGTTCTGCTGCCAGAAGGTGGACTGAAGTCATTTCATGTTGATCTCGAC
CAGCGATGTTCCAAGGTCATCCGTGAAAGCCACTATCAGTAGCTGGTAGCGGCTTGTTGG
CCCATGAAGAGGGTAGATGCGCAGCCATTGACCGCATGTTGCTTGTAGTCCTACAATGTC
CAGCTAGGCCGGAATAGCTCAGTTGGTAGAGCGGCGCATTCGTAATGCGTAGGTCGCAGG
TTCGACTCCTGTTTCCGGCACCAGTTGTAGTGAAAAGCCCCGGCCTTTGGTCGGGGCTTT
TTGTTTGCGCCCGCCGGTTATCATAGGATGGTGACCTCACTGAAGGCTGCAAGCCTTCAG
CAACGTCTCGTCATCCCCGCATCCCGTGCCAGCCACCACGCGAGCTGCCGGAGATAACCA
CCCGCTGCTCCCGCCGATGCACCGGTCAGCAGGTGTGCGAGCACCCTGATCCCACGCGCG
GCCCGCTCCCGCACCCAAGGCAGGACCGCCACCACCTGCGCACCCAGCAACAGCATCAGT
ACGTCCAGGCCCAGCGCATCCACCACCGGCAACAACGGCAGCAGATCCGGATTGCAGGCC
AGCACGATCACCAGCGCGGCACCCAGCACGGCCATCAGGCGGCGCCCGGCGGGCAGGGTG
GTCCAGTGCAGCAGTCGGTTGATCAGGTGCATGGCATTCCTTGTGTCATGTGCCGGAATC
CTCATCAGGCTTGATCGGCCGCACCGGCTGCCGCAGCACGGTTTTCAACCGCGCCGCGTC
GGTCCTGCGCGGGTCGCTCAGGTAGATCTCATGATGGGGGCCGGCGAAGGTGTAACCCAG
TGCGGGCATCACTTCCTCATGCAGATGCGCCAGGACGGGGCCTTCGTCGTCGTAGGCGCC
CACGTGCAAGGTCTGCAGGCTAGGGCCCTCGGCAAGGATTTCATGGCGGAGGCTGGGTGG
CGCATCCCCCAGCTTCGCGCGCGCCTTGCTGATCACCGCTTGCCACTGCGCAGGCCGGAT
ATCCTCAGGCGTGCGGATCATTACGGTCCAGGCCCACTCATCCTTGCGTCGCGCGATGAA
GCTGGCCGGATCCTCGGCGCTCCACAGCGCCTCCAGCGGTGGCACCACGTAGTCGCGCCC
TTCGGCCTTCAGCGCGAACTTCAATGCATAGCTCACCGAATACAGCCACTGCACGGCCTG
CAGGTAGGCGGGGGCCGTGTTCGGGTCGCCGCGACCATCGACCATCACGTAGGGCAGGGG
CGGCACATCGACCGGTACGAACCTGCCGGCGGGCGGTTGATAGAGCGCCCGGTCGCGCTT
CTTGAAGTCGATCTTGTCCATCGGGGGCTTCCTCCTGTGCAGAGCATCCCACGCCAGGCA
CCCGCCAGTACGCTGAACCGGTTCAGGTGACTTTGCCGAACGAGGGCGAATGGCCCCACG
AGCGCGCGGGGCCGGCACGCAGTCCTGGGTCATGGGCCCGTCACACCTGCGCGGTGCGAC
AACGTGTCGCAGCCAGAATCGGGCCTTTCCTGCGCTCGATCAATGTCAATGCCTTTCTTA
AATGGTGGGTGACGGCCTAAAATTGAAAGGCTGACTCGACCCCACCTCCCTGCCTGTCTT
CCGGACCGGTGGGACCGGCTTTTGGCCGGAACAGGCAGGGACGGGGAACGGCATTCCCTC
GCAATTGGATCGACCGATGATTCCGTTGAAAACCCTTGGGCGCTGGTTGCGCCCGGGCCT
GCTGCTGTCGTTGCTGGTGATGCTCACCGGTTGCGATGCGGTGGCCATCCTCAGTCCGAA
GGGCCAGATCGGCCAGGATGAGAAGACCCTGCTGATCACGGCCACCGTGCTCATGCTGCT
GGTCGTCATCCCGGTCATCATCATGACCCTGACGTTCGCGTGGAAGTATCGCGCCTCCAA
CACCAAGGCCCGTTACGAGCCGAAGTGGTCCCACTCGACGGCGATCGAGGTGGTGGTGTG
GTCCATTCCCTGCATGATCGTGCTGGTGCTGGCGGTCCTGACCTGGCGTTCGTCGCACGC
ACTGGACCCGTATCGTCCGCTGGATTCGGACGTCAAGCCGGTCACCATCGAGGCGATCTC
GCTGGACTGGAAGTGGCTGTTCATCTATCCGGAAGAGAAGGTGGCGGTCGTCAACGAAAT
CAAGTTCCCGGTCAACACGCCGCTGAACTTCAAGATCACGTCCGATTCGGTGATGAATGC
GTTCTTCATCCCGCACCTGGGCAGCATGATCTACTCGATGGCTGCGATGGAGACCAAGCT
CCACCTGATCGCCAACGAGACCGGCGAATTCCCGGGCATGTCCTCGCACTACAGCGGCGC
GGGCTTCGCCAAGATGCACTTCACCGCCTACTCGGTCACCGATGCCGAATACCGCCAGTG
GCTGGACCAGGTCCGCGCCGGTGAGCAGACCCTGGACAAGGCCTCGTTCAAGGCGCTGGG
TGAAGCACGCAACGCCGAGTGGTATCCGGTCACCTACTTCGGCAAGACCGAAGAAGGCCT
GTTCGACTGGGTCATCGCCAAGCACATGGGCGACAACAAGCATTACGGCATGAAGCACTC
GCATGCCGGTGCCGCCGCTGCCGATGCCGCCACCCATGAAGCGCACGAGGGCCATGCCCC
CAGTGATGCGCATGATTCCAAGGAATCGGGTGAAAACCTGGATGCCAACGAACACGAACA
CGCAGGCCATGCCGGCCACGCGGGTTCGGGAGAATGAACATGTTGGGAAAACTCTCTCTT
GAGTCGATCCCCCACGATCCGATCGTCCTGACGACGTTGATCGGCGCGGTTCTTGGTGGC
CTGGGCGTCGTCGCCCTGATCACCAAGTTCAAGCTGTGGGGCTATCTGTGGAAGGAGTGG
TTCACCTCGGTGGATCACAAGAAGATCGGCGTGATGTACCTCATCGTCGCCTTCGTCATG
CTGCTGCGCGGTTTCTCCGACGCCATCATGATGCGTACCCAGCAGGCCATCGCCGTCGGT
GGCTCCGAGGGCTACCTGCCGCCGCACCACTACGACCAGATCTTCACCGCCCACGGCGTG
ATCATGATCTTCTTCGTGGCGATGCCGCTGATCACCGGCCTGATGAACCTGGCCGTGCCG
CTGCAGATCGGTGCGCGCGACGTCGCGTTCCCGTTCGTCAACTCGCTCAGCTTCTGGCTG
TTCGTGTCCGGTGCGGTGCTGATCATGCTGTCGCTGTGGATCGGTGAGTTCGCTGCCACC
GGCTGGCTGGCATTCCCGCCACTGTCGGGCATCGAATACAGTCCAAGCGTCGGCATGGAC
TACTACATCTGGGGTCTACAGGTCGCAGGCCTGGGTACCACGCTGAGCGGTATCAACTTC
TTCATCACCATCCTGAAGATGCGTACCCCCAGCATGAAGCTGATGCAGATGCCGGTGTTC
ACCTGGACCGCCCTGGTGACCAACGTGCTGATCGTCGCTGCCTTCCCGGTGCTGACCATC
ACCCTGGTGCTGCTGACCCTGGACCGTTACCTGGGTACGCACTTCTTCACCAATGACGGT
GGCGGCAACGCCATGCTGTACATCAACCTGATCTGGATCTGGGGTCACCCGGAGGTGTAC
ATCCTGGTCCTGCCGGCGTTCGGTGTGTTCTCCGAAGTCATCGCGACCTTCTCGCGCAAG
GCGCTGTTCGGCTACAAGGGCATGGTCTACGCCACCGCCTGCATCGGCGTGCTGTCGTTC
ATCGTGTGGCTGCACCACTTCTTCACCATGGGCTCCGGTGCCAACGTCAATGCCTTCTTC
GGCATCACGACGATGATCATCTCGATCCCGACCGGCGTGAAGATCTTCAACTGGCTGTTC
ACCATGTTCCGCGGCCGCGTGCACTTCACCACCCCGGTGCTGTGGACCATCGGCTTCATG
GTCACCTTCGTCATCGGCGGCATGACCGGCGTGATGCTGGCGATCCCGGCCATCGACTTC
GTGCTGCACAACAGCCTGTTCCTGATCGCCCACTTCCACAACGTCATCATCGGCGGCGTG
GTGTTCGGCATGTTCGCCGGCATCACCTACTGGTGGCCGAAGATGTTCGGCTTCCGCCTC
AATGAGTTCTGGGGCAAGTGCGCGTTCTGGTGCTGGTTCATCGGCTTCTACGTGACCTTC
ATGCCGATGTACGTGCTGGGCTTCATGGGCATGACCCGTCGCCTGCAGAGCACGGTCAAC
CCGGCCTATGAGCCGCTGCTGCTGATCGCCGCCGCAGGTGCCTTCATCGTTGGCGCCGGC
ATCCTGTGTCAGATCATCCAGGTGGCCGTCTCGATCCGCGACCGCAAGAAGACCGTCGAC
CTGACCGGCGACCCGTGGGATGCCCGTACGCTGGAGTGGGAAACCTCTTCGCCGCCGGCC
TTCTACAACTTCGGCACGCTGCCGGAAGTCACCGAGCTGGACGATTTCTGGGAGCGCAAG
CAGCGCGGTGAAGCCTGGCCGAAGCCGGCCAAGTACACCGACATCCACATGCCGCGCAAC
ACCGGCACGGGCGTTGTCATCGGTGCCTTCAGCCTGGTGTTCGGCTTCGCGATGATCTGG
CACATCTGGTGGCTGGCCATCGTCGGCTTCGTCGGCATGATCGCCACGTTCATCTACCGC
ACCTTCGACCAGGACGTGGACTACTGGGTCCCGGCCGCCGAGGTGGAACGCATCGAGAAC
GAACACCGCAAGCACCTGGAAGCCCAGGGCCTGGTGAAGTCGGAGCTGAAGGCATGAGCA
CCAATACCTCGACCCTGAGCCACGGGCACGCCGCGCACGCGGCGGCCCATGGCCATGACG
ACCACGAGCACCACGACACCGGCGGCAACACCGTCTTCGGTTTCTGGGTGTACCTGATGA
GCGACTGCCTCATCTTCGCCTCGCTGTTCGCCACCTACGTGGTGCTGGCAGGCGGTACCG
ATGGTGGCCCGACCGCGAAGGACCTGTTCGAACTGCCGTTCGTGGCGTGGGAAACCGCGC
TGCTGCTGACCTCGTCGCTGACCTTCGGCCTGGGCATGATCGCCATGCACCGCAAGCAGG
TTGGCCAGATGTTCCTGTGGCTGGCGGTTACCTGGCTGCTGGGCTTCGGCTTCATGTGCA
TGGAAGTCTATGAGTTCCAGCACCTGATCCATCAGGGCTACGGTCCGGACCGCAGTGCCT
TCCTGTCGGCGTTCTTCGCCCTGGTCGGCACCCACGGCCTGCACGTCAGCGCCGGCCTGC
TGTGGCTGCTGGTGATGTTCGTGCAGCTGAAGAAGTACGGCCTGACCCCGACCAACAAGA
CCCGCATGGCGTGCCTGAGCCTGTTCTGGCACTTCCTGGACCTGATCTGGATCGGCGTGT
TCTCCGTCGTCTACCTCAATGGAGCGCTGTAATGGCACATGACAACCACGCACACGACCA
CGGCACCGGCGGCGAAAGCCACGGCAGCGTGAAGTCGTACCTGATCGGCTTCGTGCTGGC
GGTGGTGCTGACCGTCATCCCGTTCTGGATGGTGATGTCGGGTGATTTCTCGCGCACCGT
CAACGGTGTGGTGATAGCGGTCACCGCGGTGCTGCAGATGCTGGTCCACCTGGTGTTCTT
CCTGCATCTGGACCGCTCTTCGGAAAGCCGCTGGAACGTCAACGCTGCGGCCTTCACCGT
TGTGGTGATCGGCATCATCGTGATCGGCACCCTGTGGGTCATGCACAACATGAACGTGCA
CATGATGCACTGACGTCCTCGCGACGTTGCCACGCAGAAAGGCCGCCCTCGGGCGGCCTT
TCTGTTTGCTGTGGTTGCGCGTTTCGTGCACCCACCAGGCTGGTAGTGCCGGCCGCTGGC
CGGCAATTACGCGAAGCCGGCCAGCGGCCGGCTCCACCAGGAGATCCACGCCATGCGTGG
ATGGGGTCAGAGCCCTTGCCTGTGCAAGAGATCCCACCCGGCATGGCCGGCACAGGGTGG
TAGTGCCGGCCGCTGGCCGGCAATTACGCGAAGCCGGCCAGCGGCCGGCTCTACCAGGAG
ATCCACGCCATGCATGGATGGGGTCAGAGCCCTTGCCTGCGGCAAGGGATCCGACCTCGG
ACCTGGCGCTTCACCCCACCCGGCGCAGGAATTCCTCGGCGTCCATCGGTCGGCCCAGGT
GGTAACCCTGCAACTGGTCACACCCCAGTTCGCTCAGGTACTCGCGCTGCGCCTGCGTCT
CCACGCCCTCGGCCACCACCTGCAGCTGCAGGGTGCGGCCCAGCGCGATGATCGACGAGA
CGATGGCGGCGTCCTCGTCATTGCGCTCCAGGTCGTGCACGAACGCACGGTCGATCTTCA
GTTCGGTGGCCGGCATGCGCTTGAGGTACAGCAGGCTGGAATAGCCGGTGCCGAAATCAT
CGATGGCGATGTGCACGCCCATCGCGGTCAGGTCGTTGAGAATCGCGAGGCTGGCATCGA
CGTCCTTCATCGCCGTGGTCTCGGTGATCTCCAGGGTCAGCCGCGCCGGTTCGATCCGGT
GCCGGTGCAGCACCTCGCGCACGCTGTCCAGCAGTGCCGGCGAGGCGAACTGCAGCGGCG
AGAGGTTCACCGCCATTGTCCATTCCGTATGCCCGGCCTGGTGCCATGCCCGCAGCTGCG
CACAGGCGCGGTCCAATACCCAGTCACCGATCGGCAGGATCAGGCCGCTGCGCTCGGCAA
TGGGGATGAACACGTCCGGCGCCAGCAGTCCCAGCTCCGGGTGCTGCCAGCGCAGCAGCG
CTTCGGCCCCGGTGGCCGGTGCGCCGGCGGCAGGGAACTTGGGCTGGTAATGCAGGATCA
GTTCGTCGCGGGCGATGGCCTTGCGCAGGTCCTGCAGCAGGCGCAGCTGGCGGTTGGCAC
TGAGCTGCATCGACGGGGTGAAGAAGGTGTAGCCGTTCCGCCCGGTTTCCTTGGTGTGGT
ACATCGCCGCATCGGCGTGGGCCATCAGCTCGCGCTCGTTGCCGGCGTCATCCGGGTACA
GGGCAATGCCCAGGCTGGCGCTGACCTGCAGTTCGGCCGCATCCAGCAGGAACGGTTCGC
CGGCCGCGGCGATGATGCGCTCGGCCACCACCACCGCATCGTCGGGAATGTCGATGGCCA
GCACGATCACGAACTCATCGCCGCCGAGGCGGGCCAACGTATCCTGCGGTCGCAGCTGGC
CGCCGATGCGCTGTGCCACCGCCACCAGCAGGCGGTCGCCGAGCTGGTGGCCGTACGCAT
CATTGACCGCCTTGAAGCCGTCCAGGTCGCAGAACATCACCGCCACTGCATGGTTGCGGC
GCCGCGCCTTCTCGATGGCCTGCTCGATGCGGTCCTGCAGCAGCATGCGGTTGGGCAGCT
GGGTCAACGGGTCGTGCAGCGCGGCCTGGATCAGCTTGTCGTTGGCGTGCGCCAGCGAAT
CGGCCAGCAGCCCGGTGCGCACGCGCATCTGCCGGTCGAACAGCGAGGCGACCAGGGCGA
TGCCCAGCGTGGCCACGGTGGTGACGATCACCAGCACCGCCAGCCAGCGCGTGTCGATGC
CGCCACTGCCGACGGCGCCACAGATGCTGCCTTCGGGGAAGCGCGCCGCCGCCATACCGG
TGTAATGCATGCCGACGATGGCCAGGCCCATCACCAGCGAAGCAAGCGCGCGCAGCAGCA
GGGTGTTGCGCCGCTCGGCGCGCAGGCGGAAGGCGATCCACAGTGCGGCGCCGGCGGCAC
CGATGGCCACCGCGATGGACGCGGCAAACCAGCCCGGGTGGTAGTCAATGCCGGGCTGCA
TGCGCATCGCCGCCATGCCCAGGTAATGCATGGTGGCGATGCCCAGGCCCATCAGCACGG
CCCCGGCCAGCAGCCGGCGCCACGGCAGGCTGGGCCGCGACACCAGCCACAGCGCATAGG
CTGAGGCGCCGATCGAGACCGCCAGCGAGTACAGGGTGATGCCAAGGTCGTAACCCACCG
GAATCGGCAGGTCGAAGGCGAGCATGCCGATGAAGTGCATCGACCAGATGCCCAGGCCCA
TGGCCGCCGCGCCGCCGGCCAGCCACCAGCGGGCCACGCGACCCTCGGCCGTGGCCAGGC
GCCCGGCCATGTCCAGCGCCGTGTACGAAGCAAGAATGGCCACCAGCAGGGAGATGATGA
CCAGGCTCTGACTGTAGCTGCCAGTCATGATGAATCCAGTGGGGGAGGGAGGGGCGCCCG
CAAGGCGCACGCCCGCGACCCCTATCGGCGCAGGTGGGCAGGACTTGAGTGGTCGCAGCA
CCTGCGACCCGGCTCGGCTATCCTGCCACGCCTGTTCCCGTTGCTGGAAATCATCCGATG
GCAAAAGCCCGCACCGCCTACGTCTGCAATGAATGCGGCGCCGAATTCAGCAAGTGGCAG
GGCCAGTGCACCGAGTGCAACGCCTGGAACTCGCTGTCGGAAATCGTGCTGGAAAGCGCG
GCGGCGGCCAAGGCGCCGGCTTCGCGCCGGGCCGGCTGGGCCGGCAAGATCGACCCGCCG
AAGATCACCGCCCTGAAGGACGTGGAGCAGACCGAGCATCGCCGGGTCTCCACCGGCATC
GGCGAGTTCGACCGGGTGCTGGGCGGTGGCCTGGTCGAGGGCGCGGTGGTGCTGGTCGGT
GGCGATCCGGGCATCGGCAAGTCGACCCTGCTGCTGCAGGCGGTGGCGAAGATGGCGGCC
GAACTGCCGGTGCTGTACGTCACCGGCGAGGAATCGCTGGCGCAGGTCGCCGGCCGCGCG
CACCGCCTGGAGCTGCCGCTGGACGGGGTCAACGCACTGGCCGAGACCGGGGTCGAATCG
ATCCTGCAGCATGCGTCCAAGGCCGGCCCGCGGCTGATCGTGGCCGACTCCGTGCAGACC
CTGTGGACCGAGAGCCTGACCGCCGCGCCCGGTTCGGTCAGCCAGGTGCGCGAGAGCGCG
GCGCGGCTGGTCCGGTTTGCCAAGGAGACCGGCACGGCCGTGTTCCTGGTCGGCCATGTG
ACCAAGGAGGGCGGCATCGCCGGCCCGCGCGTGCTCGAGCACATGGTCGATGCAGTGCTG
TATTTCGAGGGCGAGAGCGGCAGCCGCTTCCGCCTGCTGCGCGCGTTCAAGAACCGCTTC
GGTGCGGTCAACGAACTGGGCGTGTTCGCGATGGGCGACAAGGGCCTGAAGGAGGTCTCC
AATCCATCGGCGATCTTCCTGTCCGGCGGCAGCACCCATCAGCCGGGCAGCTGCGTGATG
GTCACCCGCGAGGGCACCCGGCCGCTGCTGGTGGAGGTGCAGGCGCTGGTCGATGCGTCG
CCGCTGTCGAATCCGCGCCGTGTCGCGGTCGGCCTGGAGCAGAACCGCCTGGCCATGCTG
CTGGCGGTGCTGCATCGCCATGGCGGCGTACTGGTCGGCGACCAGGACGTGTTCGTCAAC
GTGGTCGGTGGCATCCGCGTGCAGGAGACCGCGGCCGATCTGCCGGTGCTGCTGGCGGTG
TTGTCGTCGCTGCAGGACCGGCCGCTGGCGGAAAAGACGATTGCGTTCGGCGAGGTGGGC
CTGTCCGGCGAGATCCGGCCGGTGCCCAATGGCGAAGACCGCCTGCGCGAGGCCGCCACC
CATGGCTTCAAGCGCGCCATCGTGCCCAAGGCCAATGCGCCCAAGGGCGGATCGGTGAAA
GGCATGGAAGTGATCGCGGTGGAGCGCCTGTCCGAGGCCATCGACGCGGCGTGAGGCACT
GGGGGGACTGCTGCGGGGCCTGCCTCCACATACGTCATATACGGCAACGGTCAGGCTGGC
TGTGCTAGTTTTTCCCGCTCGACGAAGGCGCCCTCTGGCGCCTTTCCGTGCCCAGGAGTA
AACGATTACATGCAGGACACCGCGCTCACCGCCCCCAACGCCGAGATCCGTCGTGCCGGG
GTCGATCTCAATGGACTGATGACGGTGCTGGGCAAGCACCTGTATTCCACCCCGGTGGTG
GCGCTGCGCGAACTGGTGCAGAACGCGCACGACTCGATCATCCGCCGCCGCATCGAGCAG
CCCGGCGTCCAGGTGCCTTCGCGCATTTCGGTGCAGGTCGATGCCGGTGCCGGCGTGCTG
CGCATCACCGATACCGGTGCCGGCCTGACCCGCCAGGAGATCCACGACTACCTGGCCACC
GTCGGCGTCGGCTATACCCGTGGCCTGCGCCAGGGCGGCGAGGATGATGAAGGCCTGATC
GGCATGTTCGGCCTCGGCTTCCTGTCGGCCTTCGTGCTGGCGCGCCGGGTCAGCGTGCGT
ACCACCTCGTACCAGACGCCGGAGCTGGGCCATCTGTACGTGTCCAGCAATGCCGAGCAG
TACACCGTCAGCGAAGTGCCGGCACGCGCGGTCGGCACCGAGGTGGAACTGGAACTGCAT
CCGGATTTCCTGCCACTGGCCAACGAGGCGCGCCTGCATGAGGTGCTGGGCCGCTACTGC
GCGCTGCTGTCCGAACCGATCTTCATCGGTGCTGCGACCGAAGCGCTCAACCCCGAGCCG
CCGCCGTGGCGGGGGCAGGGTGACGTGGCCGTGCACCCGGTGCAGGCACGCCGCCAGGCA
CTGCAGTTCGCCGCGCGCTTCGAACACGATTTCGAGCCGATCGTCACCGTGCCGCTGCGT
GCCGACGGCAACAGCGATGCCACCGGCCTGCTGTGGGTGCAGGATGGTGCCACCTATGGC
ACCAGCGACAACCGCAACCTGTCGGTGTTCGTGCGCGGCATGCTGCTGGATGACGATGCC
CGTGACCTGCTGCCGCCGTGGGCCGGCTTCATCGGCGGGGTGATCGAATCCTCGCGGCTG
ACTCCCACCGCCAGCCGCGAAGACCTGCAGCGCGATGACCAGTACCGCGCTGTGCAACAT
GCCTTGCTGGAGGCGCTGATCGATGGTCTGGCCGACGTTGCGCGGCAGCAGCCGGAGGCG
TGGCGACGCGTATTGAGCCGCCACAACGAGGCGCTGCTGGGCGCGGCGCTGTGCGATGAC
CGCCTGTTCGACCTGCTGATGGAGCATGTGCGCGTGCCGACCTCGCAGGGCGACCTGCCG
GCCAGTGCCCTGCCGGCGCGCGGTGCCGTGCATGTCATCCTCGACAATGGCGGTGGCTTC
GAAGAGATGCTGTTCCGCGCGATGGGGGTGCCGGTCGCGCATGGCCATCGCTACGCGGTG
GTGCCGTTCCTGCGGCGCTGGGCCCAGGCCAAGGGCCTGCGCCTGGTTGAACTCGGCACC
GAGCAGGGCAATCGCGCACTGTTCCGCAGCGATGACAGCCTCGACGACGCGCAGCTCGCA
TGGCTGCGCGAACAGCTGGGTGATGGCGAGCAGCTGCTGCCGGCGCGTTTCAGCCCGGAA
GCACTGCCGGTGGTGGTGGTGCCCGACCGCGAGGCCGAACTGAAGCAGCGCCTGGAAGAC
GACGAGAACGACAAGCGCGTTTCGATGGCGGCGCTGCGCCTGGCGCGCCAGTTCACCGCA
CGCATCGAATCGCGCGCACCCTCGCGGCTGTACCTCAACCTCGACAACCCGGCGGTGCAG
GCGCTGCTGCGCGCCCAGCGCGAGGGCCACCCGCAGACCGAAGCGGCGGCACGCCTGCTG
CGCTCGCTGAAGATCATCGTCGCTGCGCAGGGCCGTCCCTTGGCCCGGGCAACGACCGCC
ACGCAGGGCCCGGATCTCAACGGCGCCTTTACCGATATCGCCGGTGCTCTGCAGCAGATG
CTGCGCTGAGCACCGCGCCCTCTCATCCAGCCTTCGCTAGACAGGAGTACTTACCCCATG
GACATCTGGAACTGGGTCGAAAAACTGCAGGGCGACCTGCGCCAGGCCGGCCAGGCGCAG
AACGCGCACCTGCTGAACCGCCTCGCCGACGAGGTCAGTGAACTGCAGATCGACCGCGTC
GATGCACTGCTGCCCGAAGCACGCGCACTGGGCAAGGCGCTCGACAACCCCTGGGTCGAC
GTCTACGTCGGCCACTGGGCGCTGCGCAACCGCGTCGGCAACCGTGTTGAAGGCGAGAGC
GCACTTGGCGAAGCCGTTTCGCTGTTCGAGCGGGCACACCGCGAAGACACCCTGGAATGC
CCGCAGTCGATCTGCGTGACCCAGGACCTGGCCGCCTGCTACGGCAACATCGATGGCCCG
GGCTGGGTGCCCGAGCGCATCGAGGTGTGCGACGAGACCCTCGGCCGCATCGATCCCAGC
TGGGCCTGCTTCCAGTGCCTGAGCTGCGAGAAAGCCGATGCGCTGCTCGACGATGGCCGT
GGCCAGGAGGCGCTGGATTACCTGCAGGCGCAGGCCGACGCCGTGGAGGCCTGTGGCAAG
GAAGTGTTCGACAGCTTCCCGGAGATGCAGATCAAGATCCTGCTCGCTGTCGGCCGCGCC
GACGAGGCACTGGCGCTGATCGAGAAGCGCGAAGCCGAAGTGGCCGCCTCCGGGGAGTAC
GAGCCGGCCAACTGCACGGTGCCGCGCCGCTTGTCCAAGGCATGGGCGTTGGCCCAGCTG
GGCCGCGACGAAGAAGCGCTGCAGCAGCTGGTGCCGTGGAGCGAGCTGACCCCGAATTAC
TGGCGGCTGTGGGCGAACACCGCCGCAGCGCTGTGCCAGCGTGACCCTGCGCGCAATACG
TGGGACCTGGGCACGCGCTTCAACACGATCATCGAGCACTTCGCCCGGGTCGGATCGCAT
CGCCTGCTGATCGAAGTGGCAGCGCTGAGCCTGGAGCTTGCCCTGCAGCGTGGTGCGCGC
TGGGTGGCGCTGCGCCAGCTGGAACTGGCCCGCACCCATCTGGCGCAGCTGCGCCAGGAC
CGGGGGGCGGCAGCGCTGGTGGCCGGCCTGGCGGCACGCATCGATGCATTGCCGGATGTC
GCACCGCTGCCGGTGCCGGCCGGCGAGCTGCTGGCATGGCTGGACGCGCAGGGTGAACAG
AACCAGGCGCGCGACCCCGAGCGCGAGGCGCAGTGGTTGCTGCAGGCGCAGGCGCAGCTG
CCCGATGACGAGGCCTTGGCCGAGATGGCCGCCTCGGCGCTGAGCGCCTGCGGCGCGCAG
GCCGAGGCGCGAGCGCTGTTGTGGCGGTTCGTACGCAGCCATGCGCAGAACGATGGTCCC
GCAGCCTACACGCTGATGCGCTGGCTGGCCGAGCAGGGGGACGACGACGGCCTGCGCCAG
CTGGCCGAGGTCTACCGCAGCAGCGTGCCGGTGTTCGCGCACTGGTGCGACGTGCAGCGC
GCACGCCGGGTGTCCGACTGGCCGGCGCTGGAGCAGGCGGCCCGATCGCTTCTGGAGCTG
TCTCCGGGCTCGCACGGCGCGCGCGGCACGCTGGCGCGCATGTACATGGAAACCGGCCGC
TTCAGCGAGGCCCAGGCCTGCTATGCGCAGTTGGTGGAGCTGCTGGACGAGCCGAACGCC
GCGCATTGGGACCACATGAGTGCGGCCAGCGCGGCGCGCGACTGGGACGCGGTGCGCCGC
TCGGCCGCGGCGATCGGCATGGAGCTGTCCAGCCAGGAAGGTGTGGTCGAGGAGCCATGG
GGCTGGGTGATCATCCGCAGCGAAGAGAACGGCGAGCCGATGGAGTACTACGCCCGCCGC
AGCGGCCCGGTGACCGCGCGCATCGTCGAGAATGCGCCGTCCAACCGCGCCCAGCAGGTG
GGCGACTGGGTGGTGTTCGATGCCGCACTGGTGCATCCGGCACCCGAGGAGGAGGAAGCG
CGCGAGCATTTCATCCCGACCTATGCGCAGGTGCATGTGCTGGAGCGCGGCGGCTTCGCC
CGCAGCTGGATGATCGATGGCGCGCACCCGGGCGAAGAGGCGTGGAATGCCTTCGTCGAG
GCGGCCGAAGCACAGGGTTGGAAGGTGTGGTCGCACAGCCGCCCGGACTACACTGTCACC
GACCCCGACAGGGAGGAGGGCACGCTGCCCGGCCTGCTGTTCACCGTCGCCCAGCCGCAG
GACCATGCGCCGCTGGCGCTGCACCGCTTCCTCCAGCAGCACACCGCGACGTGGCCGCAT
CCGCATTGCTGGCTGCGCCTGGCTGAAGCCTGTGACCAGGATCGCCAGCCGCATCTGGAC
GTGATCGAGCGTTACGGGCTGTAAGCTGCACGCTCCTGTAGAGCCGAGCCTGCGCTCGGC
CCACGCGGAAAGCAGCCGAGCATGGGCTCGGCTCTACAACGGATCATCATCACCACCAGG
GAATGGAATACATGCGAAAGACAGGGATGTTCGTGATCGCCGGGCTGCTGCTGGCCCCCA
CCGTGCAGGCCGCACCGGCCTGCCAGGAACCCATGGCCGTTGCCCGTGCCTTCTTCGAAG
CCACGACCGGCAATGGTGACCTGCTGGAGCCACCGCCCGCGCTGGTCAGCCCGGCGTTCG
GCAAGGCACTGCGTGGCGAGCGTGCCTGCCAGCAGCGCGAACAGGGCATCTGCACGATCG
ATTCCGACCCGTGGCTGGATGCGCAGGACGGCGACATTGAAACCCCGGTGCGTTACCGCT
GGAAAGAGGCCTCGGCCACTGCCGGCCAGGTCGAGATGCGCTATGCGGTATGGAAGAAGG
CCTACGTGACCCGCCTGCCGATGGTTCGCCAGGGCCAGGGCTGCTGGCAGGTCGATGACA
TCCTCACCAACAGCGGTCGCTCGGTGCGGAAGATCCTGGCGCAGTCGATTCCCTGATCGG
CGGCAGCATCCGCGCATGGTGCGGTTCAGTTGCCGGCCAGCGGCCGGCACTACCCGGTGA
TGTTGGGGTGGGTGCCGACCGTTGGTCGGCATGCCTTTATCGCGAATGCCCGAACACCAG
TTCGATCACGAACTGGCTGCCGAAGAACGCCAGCAGCAGCAACAGCATTGCCGCCAGCGT
CCAGTGCACCGCCTTCATGCCGCGCCAGCCGTAGCGGCGACGGCCGATCATCAGCACGCC
GAACACGATCCACGACAGCACGCTCAGCACGGTCTTGTGCACCAGCTTCTGCGCCAGCAG
GTCGTCGACGAACAGCACGCCGGTGACCAGGGTCAGGGTCAGCAGCGCGAAGCCGACCGT
GATCACCCGGAACAGCAGCGATTCCAGGTCGGCCAGCGGTGGCAGCGCGCGCAGCCACGG
GCGGAACTCGCGGCGGCGCAGGGCGCGTTCCTGCAGCCACAGCATGATCGCCAGCAGCGC
GGCGATGCTCAGCGTGGCGTAGGCCAGCAGCGCCAGCCAGGCATGGCTGGCCAGGCGCCA
GCCCAGCACCTTGCTCGGCTCGTGGCCGTAGCCGTGATAGGCCAGAAGCAGTACCGCGGC
CAGTGGGAACACCACCACGCCCAGCGCCGACATGCGGCCGCGCGCGCCCACCAGCGAGGT
CAGCCAGGCCATGCCCAGGCCGACCAGCGACAGCGCGGCGAAGAAGTGCATGTCCGGCCC
GCCGTTGGTGCGCATCGCCACCATCACGTGGTAACCGCCATGCAGCAGCATCGCTGGCAG
GGCCGGCCACAGCCAGGTGGGGGAGCCGGTGCTTTCATCGCGGCCGAGCGCGCGCACCAG
CAGGGCACTGGCAGCCAAGTAGAGCAGGACGGCGATGAGAACGATTGTCATCGTTGCAGT
TTCGCATACCCCTGTGATGCTGGCGACGGCCCGGTGGTCGCAGTCCGGGCGGACAGCCGG
ACCCGTTATACTGTCTGCCTTATTGTCCCCCGCTTTCAGACAGGTTGCGCCGCATGTTCG
AGTCCCTGACCCAGCGCCTTTCCGGCACCATCGAGCGCCTGCGTGGCCGCGGCCGCCTGA
CCGAGGAGAACATCCGCGAGGCGACCCGCGAAGTACGCATCGCGCTGCTCGAAGCCGACG
TCGCGCTGCCGGTGGTGCAGGCCCTGATCGAGCGCATCAAGGTGCGCGCGGTTGGCCAGG
AAGTGCTGAAGTCGCTGACCCCGGGCCAGGCCCTGATCAAGGTCGTGCGCGACGAGCTGA
CCGCGGTGATGGGTGCCGAGGCCAGCGACCTGAACCTCAATGTGCCCGCTCCGGCGATCA
TCCTGATGGCGGGCCTGCAGGGCGCCGGCAAGACCACCACGGTGGGCAAGCTGGCCAAGC
ACCTGAAGGAAAAGCGCAAGAAGAAGGTGATGGTGGTCTCGGCCGACGTCTACCGTCCGG
CCGCGATCGAGCAGCTGAAGACCCTGGCCGAGCAGGTGGGCGTGCTGTTCTTCCCGTCCA
GCGCCGACCAGAAGCCGGAAGCCATCGTCCGCGCCGCCATCGACGATGCCCGCAAGTCGT
TCGTCGACGTACTGCTGGTCGATACCGCCGGCCGCCTGGCCATCGACGAAGCGATGATGG
CCGAGATCAAGGCCCTGCACGCTGCCGTGAACCCGGCCGAAACCCTGTTCGTGGTCGACG
CCATGACCGGCCAGGACGCGGCCAACACCGCCAAGGCCTTCGGTGATGCGCTGCCGCTGA
CCGGCGTGGTGCTGACCAAGACCGACGGTGACGCCCGTGGCGGTGCCGCGCTGAGCGTGC
GCTACATCACCGGCAAGCCGATCAAGTTCGTCGGTGTCAGCGAAAAGCCGGAAGGCCTGG
ACGTGTTCCATCCGGACCGCATCGCCAGCCGCATCCTCGACATGGGCGACGTGCTGTCGC
TGGTCGAGCAGGTGGAGCAGCAGGTCGACAAGGACAAGGCCGCCAAGCTGGCCGAGAAGG
TCGCGAAGGGAAAGAAGTTCGACCTGAACGACATGCGCGACCAGCTGGAGCAGATGCAGA
ACATGGGCGGCATCGGCGGCCTGATGGACAAGCTGCCGGGCCTGGGCAACATCCCCGACC
ACCTGAAGCAGCAGGTCAGCCAGGGCAAGGAAGTGCCGCGCATGATCGCCATCATCAGCT
CGATGACCAAGAAGGAACGGCGCAACCCGAACCTGCTCAACGGCTCGCGCCGCGCGCGCA
TCGCCAAGGGTTCGGGCGTGACCCCGGCCGACGTCAACAAGCTGATGAAGCAGTACATGC
AGATGGAAAAGATGATGAGCAAGATGGCCGGCGGTGGCATGAAGGGCATGTTGCGCAGCA
TGAAGGGCATGATGGGCGCCATGGGCGGCCGCGGCATGCCGTTCCGTTGATGACGGCCCC
GGTCGCAGTGTGATGTAGCGCCCGAGCCTTCGCTCGGGCGGCGGCGCGCAGCAGCAGGCT
CGACTCTTCCCCTGTCCCGCGCGCACCATGGGGGCCTGTACGAAACGATGGGCCGTCATG
CAGAGTTCCGCTGTAACTTCCCGCGTCGAGGCGTTCTGCCGGCGCTTTGGCATTTCCGTT
CCGATCCTGCTGGCACCGATGGCCGGTGCCTGCCCCGTACCGTTGTCCGCCGCGCTGGCC
AATGCCGGCAGCATGGGGGCGATGGGCGCGGTGCTGTCGTCGTCGGCCGATATCGGTCGC
TGGATGGAGGACTTCCGCGCGACCTCCACCGGCCCGGCGCAGGTGAACCTGTGGCTGCCG
GACCCCGCACCGAGCCGTAATGTCGCTGCCGAGGCCGCCAGCCGCGCTTTCCTCGCGCAG
TGGGGCCCGGACGTGCCGGCCAGCGCCGCCGACGCCACGCCTGCCGATTTCGAAGAACAG
TTCGCTGCGTTGCTTGCGGCACGCCCGGCGGTGGCGTCGACCATCATGGGTGTGCTGCTG
CCGCGCCACGTGCAGCAGCTGAAGGACGCCGGCATTGCCTGGATCGCCTGCGCGACCACC
TTGTCCGAAGCGCGTGCCGCACAGGACGCCGGTGCCGACGCCGTGGTGGCGCAGGGCATG
GAGGCCGGTGGCCATCGCGGTGCGTTTGATCCGGCAATGGCCGAACGCCAGCTGGTCGGG
CTGTTCGCGCTGTTGCCGCGCCTGGCCGATCACCTGCAGATTCCGGTGATCGCTGCCGGT
GGCATCGCCGATGGCCGTGGCATTGCTGCCGCACTCACCCTGGGGGCCAGCGCCGTCCAG
ATCGGCACCGCCTTCCTGCGCACGCCCGAGGCGGCGATCGCATCGGCGTGGGCCGATGGG
CTGGCCGCCAGCGAACCGGAAGATACCTGGCCGACGCGCGCGTTCAGCGGCCGCCTTGGC
CGTGGCCTGGCGACCGCGTATGTGCGCGCCGCTGCTGCCGAAGGCGCCCCTGCGCCGCGC
CCGTACCCGGTGCAGCGTGGCCTGACCGCGCCGATGCGCAAGCAGGCCGTGCAGGAAAAT
CGCCTGGCGGCGATGCAGGCCTGGGCCGGGCAGTCGGCGTGGATGGCGCCTGCACAGCCG
GCCGCCGATGTGCTGCGCGGCATGTGGGAACAGGCGCAGGCGCTGCTGCGATGAGGGTCA
CCTGCAATGGCCAGCCGGCGCAGGTGGCGGACCTGCTGCCGGCGCTGGTGAACTACGGCC
ACTTCACCTCGCTGCAGGTGCGTGGTGGTGCAGTGCAGGGGCTGGACCTGCATCTGGCGC
GGCTGTCGCAGGCCACGCGCGAACTGTTCGGCAGCGAACTGGACACGGTGCAGGTGCGGG
CGTGGATGTCGCAGGCGCTGCGGCAGGCCGGCCTGGCCGATGCCTCGCTGCGGGTGACGG
TGTACTCGCGCCGCTTCGATTTCCGCAATCCGCTGGCGGCCGTGCCGGTGGACGTGCTGG
TGGCAGTTTCAGCGCCGGTGGCCCTGGCCGCGCCCAAGCGCGTGCGCAGCGTGGCCTGGC
AGCGCGAAATGCCGCAGATCAAGCATGTGGGCACGTTTGGCCTGTTTGCCGAGCGGCGCG
CGGCGATGGCGCAAGGATTCGACGATGTGCTGTTCGTGACCGCCGATGGCGACGTGAGTG
AAGGGAGCACCTGGAACCTGGCCGTGCACGATGGTGAGCGGCTGCTCTGGCCACAGGCGC
CTGCCCTGCGCGGGACGGCCGAAGCGCTGCTGAAGCGGCATTGGCCGGGGCCTCAGGTCA
CTCAGCCGCTGCCGCTGGCCGATCTGGCCGGCGTGAAGGCGGCTTTTGCCTGCAACGCCA
GCGGCCTGTGGGCGCTGGAGGCCATTGACGGGCATGTCCTGCCCGGCTCGCAGGCGCTGG
CTGAACAGGGCAGGGCGGTGCTGGCGGCGGTGGCCTGGCAGCCGCTTTCCTGAACGAGGC
GCGTGGTTGCCGATCGCTGGACATAGCCGGACGCTACCTTGAAGCGTTGCAGCCGGTAGC
GCCGGGCCATGCCCGGCGGATGCGTCCGCAGCGAACAACACTCAGGAGTTTCAATCAGAT
ATGGGTATGGTCACCGAGCAGCATCGCGCGGTAGCGATGCACGCAATCAAGGTCATGGGC
TCTGAGGGGCGGCCCAAGGTCCAGGCCTTTCACGATGATCATCGCCTACGTTCAGTCGAT
ATCCTCACGACGTTCAGCTCTCCGGAAGCAGGGCTGAAGTCCATCTCGTCCATCGGCCTA
TCGGATTCTGGGTTACGTCATGCGGAGGGGCACGAACTGGAAACGCGCGTCGAGCTGTGT
GCGTGTGCAGAACAGGACGCGCTGCATTGGGACAACGTCGTCGCCTCGACGGCTTTCGCG
ATCATGCGCGATCGTGCGGCGGTGCAGCCTGGTAGCGTGATTCCCGACATCCTGCAGGAC
TACTTCCCGTCGACCCGGATGCCGCACGTCTATCTGGTGCCGCCCTTCTTCTGGAATGAC
GCCAGGTTCCCGGGGCTGCAGTTCCCGCCGGTTGCCATCAACTGGCTGCAGTGCATCGCC
ATCCACGAATCCGAGCGGCAACTTGTCGAGCGGATTGGCGGCGATGCATTTGACGACCTG
CTGCAGCGGCACGAGGTAGATGTGCTGGACATGCATCGGGCGCCGGTAGCGGGAGCGCTC
TGACGCTATCGCCCCGGGAATCTTGGAGGGGCGGTCGGAGGTTGATCACTTTGCTGAACG
AAAGTGGCGAGGCATAGCACTGCGCTACCGTGAAGATGGATACAGCCCGGGGTTGGCTCG
GCCGGGCTCTGCCGCTATAATCGCCCGCTTACCTCGCCATCCTGGCGACTGGGCAATAGG
AAAAACACCATGGTCAAGATTCGACTGACCCGCGGCGGCGCCAAGAAGCGTCCGTTCTAC
CACATCATCGTCACCGACGTGCGCAGCGCGCGCGACGGCCGCAACATCGAGCGCGTTGGC
TTCTACAACCCGGTTGCCCAGGGCGCCGAGAAGCGCATCGAGCTGGACCTGGCCCGCGTT
GACCATTGGGTCAAGAACGGCGCCCAGCCGACCGACAAGGTCCGCAACCTGATCAAGGAA
GCGACCAAGTCCCAGGCCGCTGCGGCCTGATCCTGACGGGCCACGCTTCGGCGTGGCCCT
CTTGGTTGAAGCAGATGAAAGATATCGAGCGCCGCATCCTGCTGGGCAGGGTTGTCGGCG
CTTTTGGTGTGCGCGGCGAAATCAAGCTCGAGTCCTGGACCGAGCCACGTTCCGCCATTT
TCCGTTACCAGCCGTGGATCGTGCGCAGCCCGTCCGGCGTGGAAACCACGATTGAAGGTG
TGCGTGGCCGCGACAGCGGCAAGCACCTGGTCGCCCGTTTCCCCGGCGTCGAGGACCGCG
ATACCGTCGAAGCGATGCACGGCACCGAGATCTACGTGGCCCGCAGTGCATTGCCGCCAC
CGAAGCCCGATGAGTACTACTGGGTGGACCTGGAAGGCCTGGACGTGAAGACCACCGAGG
GCGTTGCCCTGGGCCAGGTCTCGCACCTGTTCAGCACCGGAGCCAACGACGTGGTGGTGG
TCCGCGGTGACCGCGAGCGGATGATTCCGTTCGTGCAGCCGGACTTCGTCAAGTCGGTCG
ACTTCGAGGCCAACCTGGTCGTGGTCGACTGGGATCCCGAGTTCTGAGCGTGAGCATGCG
TTTCGACGTCATCACCCTGTTCCCCGAGTTCCTCGCCCAGTCCGCCGGACTGGGCGTGGT
CGGGCGCGCGCAGGAGAAGGGGCTGTTCAGCCTGCACGGCTGGAACCCCCGTGATTACGC
CGAAGGCAACTACCGCCGCGTGGACGACCGTCCGTTCGGTGGTGGCCCGGGCATGGTGAT
GCTGATCGAGCCGTTGCAGGCCTGCCTGCAGGCGATCCGTGAGGCCGATCCGACCCCGGC
GCGGGTGATCTACCTCAGCCCGCAGGGGGCGCCGCTGACCCAGGCCAAGGTGCGGGAACT
GGCGGCGCTGCCGCGCGTGGTCCTGCTCTGCGGCCGCTACGAGGGCATCGACGAGCGTTT
CCTGGAGGCCAATGTCGACGAGGAGATCTCCCTCGGCGACTACGTGCTGTCCGGGGGGGA
ACTGGGCGCGGCGGTGATCATCGACGCCGTGGCCCGCCTGCAGGACGGTGCCCTGAACGA
CGCCGAATCGGCGGCGCAGGACAGCTTCGAGGGCGACCTCGGCCTGCTCGACTGCCCGCA
TTACAGCCAGCCGGCCCAGCACCCGCTGGGTGACGTGCCGGACGTGCTGCGCTCGGGCAA
CCACGCGGCCATCGCCGCTTGGCGCCGCCAGCAGTCGCTGCTCCGGACCGCCGAGCGGCG
CCCGGACCTGCTGGATGAACAGGCACTGGACAAGGCCGACCGCAAACTGCTGGAGCAGGG
CCGTCAGGCCCGGAACCAGAAGGCCAGCCCCTAGCGCAGGGTCGGCTTTATCGGCTATCA
TGGCCAATTACCGTCGACCCTGGTCGGCGCGCGCAGTACCCAAAACAAACGTGCAGCACA
GTCCGGTGACTGCATGAGCCTACGTTGTCGATACGACACGCCCACCCGAACAAGAATCGG
TGTAACCCATGAGCAAGCTGAACAAGTCCATCGTCGCGGAATTCGAATCCGCCCAGATCA
CCCGTGAACTGCCGAAGTTCAGCCAGGGCGACACCGTTGTCGTCAACGTGAAGGTGAAGG
AAGGCAGCCGCGAGCGCGTGCAGGCCTACGAAGGCGTCGTCATCGCCACCAAGAACGCCG
GCCTGAACTCCTCGTTCACCGTCCGCAAGATCTCGCACGGCTACGGCGTCGAGCGCGTTT
TCCAGACCCACAGCGCCATCATCGACTCGGTCGAAGTGAAGCGTCGTGGTAAGGTCCGCG
CCGGCAAGCTGTACTACCTGCGTGGCCTGGAAGGCAAGGCTGCCCGCATCAAGGAAGACC
TGGCTGCCGCTGCTGCCGCCAAGGCTGCCCGTCTGGCCGACAAGGCCTGATAAACAACTT
CGGTTGTTGCCGCGACGGCCACCTTCGGGTGGCCGTTTGCGTTTCCGGCATCGCATCGGC
CACGATCAGGTGATGAACGACATCAACCTTCGCTATCCGGCCGTGATCCAGTCGGCGTTG
CGCTTTCTCGACGGCAAGGGGCTGGCACGCGTGCAATCGGCGCCGTTGCTGCATCGCCTG
TTGTGGCGCCTGGGCATCGCACTGCCGCCACCGATCCTGGCCGGCTTTGGCACCAACGCG
TTGGTGCAGGGCCTGCTGTTCGGGCTGTTCTGGACCGCGCTGATGTGGCTGATGCTGTGG
CAGGGCAGCGAACGTCCGCTGGTGCTGTTGCTGGTGGCCGATCTGGTGGCCGGCGCGCTG
TTCGGCCTTGTGATGGCGGCGCTGATGCGCTCGCTGCGCCGCCACCGCAAGCTGCCGGAT
TGGCGCCAGTTCCGGGCGCGGCAGGCGGACTGAGCCGATGGCGCACTGCGCCGTGACCGA
CGGCTACGGGCCGCGCTAGGCTGCCGCATCATCCCGATGCCCGTACCGTGCGATGCCTGC
CAAGCGAACCGCACCCACCGCTGCGCCCACCCTGCTGTCCGGTGGCAACCCGCAGATCGC
CAAGGGCGAGGGCGATGCCCCGGTGCGGGCGTACATCGCCGCCATGCCGGACTGGAAACG
CCCGATTGGCGCGCGACTGGATGCCCTGATCGAACGGGCCGTACCCGGCGTGCACAAGGC
GGTGAAGTGGAACTCGCCGATGTATGCGATGGCCGTCGGCGCGGGCTGGTTTCTCAGCTT
CCATTGCTTCACCCGCTACATCAAGGTGGCCTTTTTCCGCGGCGCTGCACTGACGCCGCC
GCCACCGGAGCCGTCCAGGAGCGGCGACACGCGCTACCTGCACATCCACGAATCCGGCCT
GTTGGATGAAGCGCAGTTCCTGGACTGGGTGCGCCAGGCCGCCGCGTTGCCCGGCGAGCG
CATGTAAGCCCACCGTTCTGATTCCTTTCCCGACGAGAACCGCTGATGGCCACGCACGCG
CCGAACCCTGACGATGCCGGAACCCCGGCGACCGAACTGATCGATGCACGCATCGCCGAG
CTGGGAGACTGGCGCGGCGAAACGCTGGCACGCGTGCGTGCATTGATCCATGAAGCGCTG
CCGGACGTGCAGGAAGCCTGGAAGTGGCGCGGTACACCGGTGTGGGAGCACAACGGCATC
CTGTGCACCGGCGAAACCTACAAGCAGGCAGTGAAACTGACCTTCGCCAACGGTGCGGCG
CTGACCGATCCCAAAGGCCTGTTCAACGCCAGCCTGGAGGGCAACACGCGGCGTGCGATC
GACATCCATGAAGGTGCGATGCCGGATGCCGCTGCGTTCAAGGCGCTGCTGCGCGCAGCG
GCGGCGTTCAATGCGGCGAAGAAGAAACGGTAGAGCCGGCCGCTGGCCGGCTGTTGCGCG
ATGCTGCTGGAGAGGTGTGAGGTTGCCGGCCAGCGGCCGGCACTACCGTGGCGGTGCGGC
ATCCGGGTCGGCCACCGGCGACGGCGGACAGGCCGGAATCTCCGACGGCGTCGCCAGTTC
TTCGGCATGCGAGGGCCTGCCCATCATCTTCGCCTTGCGCCAGCCGCCCCAGCGGTAATA
CGCCAGCGACAGCAGCATCGACACCAGCGAGCTGACCGGGAAGCTCCACCAGATTGCATC
GGCGCCCCAGTACGGCTGCAGCAGTTCGGCGAACGGCACGCGCACGCCCCACAGCGAGCC
GGCCAGGATCAGCAGTGGCGGAATCACCGCGCCGGTGGAGCGCACCACGCCGGAGATCAC
GAAGCTGACGCCGAAGAACAGGAACGAGCCGATCACCACATGGTTGAGGTGGCGGGCGAT
GTCCAGCGCCTGGCTGGCCGGCGGCAGGAACAGCGCCAGCAGCTGGCGATCGAACACAAC
CAACGGCAGGATCAGCGCGCCGGTCAGCAGGAAGTTGAACAGCACGCCCTGGCGTGCGGT
ACCGCGCACGCGGTCCCAGCGCTGCGCACCGACGTTCTGTGCGGCCATCGAAGAACACGC
CGCACCGATCGCCATCGCCGGCATCTGCAGGTAGTTCCACAGCTGCAGGGACGCGCCGTA
GCCCGCGCCGGTGTCGGTGCCGTACTGGTTGACCATGGTCATCAGCAGGATCACCGACAG
CGAGATCAGCACCATCTGCAGGCCCATCGGCACGCCCTTGACCACCAGCGCCTTGAGGAT
GGTCATGTCGAGCTTGAACAGGCGCAGGTCGGCGCGGCCCAGCCACAGGGTGTGGCGCTT
GTGCCGCATGTACAGCAGCAGGCCGGCCAGCGACAGCGTCTGCGCGACCAGCGTGGCCCA
GGCCGAGCCGGCGATGCCCAGCGCGGGGAAGGGCCCCATGCCGAAGATCAGTACCGGGTT
CAGCACGATGTCCAGTGCCACCGATACCATCAGGAAGCGGAACGGCGTGCGCGAATCACC
GGCACCGCGCAGGGCGGCGGTGAGAAAGGCGAACGCGTACAGCGTCGGCATCGCCAGGAA
GATGATCTGCAGGTAGGCCTCGGCCAATGGCAGCGAGGCGGCCGGGGTGCCCATCGCCGC
CAGCAGCGGATGGGCCATGAACCAGCCGGCGATGGCGATGATCACCGACAGGCCGATGAA
GAAGGTGGCACTGGTGCCGACCACGCGCCGCGCCTGCGCGATGTCGCGCGCGCCGATCGC
CTGTCCGATCAGGATGGTCGAAGCCATGCCGAAGCCGAACACCGAGCCGATAAGGAAGAA
CATGATGTTGTTGGCGTTCGCGGTGGCGGTCAGTGCCGCCTCACCGAGGAAGCGCCCGAC
CCAGACCGCATTCACCGAACCGTTCAGCGACTGCGCGATGTTGCCTGCCAGGATCGGCAG
GGAAAACAGCAGGAGATTGCGGCCGATCGGGCCGGAGGTCAGGTCAAGCGGCGCTTTGGC
CATGGAGTGGTGATCGAATCCCGGGAGGCGCACACTAGCACCAAGCCGGTTTGCGGGATG
TGGCAATGCATCAACGACTGCAGGTGAAGTGGAGCCTGGCGCTGGCCTTGATCAGCGTCG
TACTGGCCGCATGTTCGACAGGTGACCGGCTGGGCGATACCCAGGTGCGGCCCACCGACC
GGCCCGAGTGCCTGGTCGGCAGCCAGCGCCAGGATCTTTCTGCCGGCGTACCCACGCTGA
TCGGGGGCAGCGGCTGCCGCACCGACCCCGACAACCCGCGTCCCCTGAACAAGCGAACGG
AGTAGTCCCTGCCGATGACCGAGCTTTCCCCGCTGCCGCCCAGTGTCCGACTGGACATCT
GGCTGTGGGCGGCCCGTTTCTTCAAGACCCGCAGCCTGGCCAAGCAGGCCATCGAGACCG
GCAAGGTCAGCGTGGCTGGGCAGCGCCCGAAATCCTCACGCGCGGTGCGCGTCGGCGAGC
AGCTGCAGGTGGAACGCGGCGAGGAGCATTTCGAGATCCAGGTGCTGGGGCTGAGCGATC
AGCGCGGGCCGGCGCCGGCGGCGCAGCAGCTGTATGCCGAGAGTGAGGCCTCCAGGGCCC
GCCGCGCCGAGCAGCGGGCGCTGCGCATCGCCGCACGCGATGGTTTCCAGCCGCCGGAGC
ACAAGCCGGACAAACGCGCACGGCGGTTGATCCGCGCGCTCGGCGATATCGACGCGTTGT
AAGTTGCAGGGCGCCAGACCGGGTCCGGCGCCCCCTTGGCTCAGCGCTTGCCGCCCAGCA
GGCTGCCGCCGATCTTCAGCAGATCGCCCACGCCGAGCTGGCCGTCACCGTCCTGGTCCA
GCACGCTGCCAAGCAGGCCGCCGGCAAGGCCGCCCTGTTGCTGCACCTGCTGCTTTTCCT
GGCCGAGGGCCTGGCTGAGCGAGCCGGCATCGGCCTGGCCACCACCGAGGCGCTGGGCGA
GGAAGGCCATCACGATCGGTGCGAGCATCTGCAGCAGCTGGCTGGTACGGCCGCTGTCGA
GCTGGGTGGCCTGGGCCAGGCCGGTTTCCACCTTCTGCTGGCTGCCGCCGAAGATGTGGC
CGAGGATGCCGGCACCGTCGCTGGCGGCGCCACCGCCACCGCCGCCCAGTACCGAGCCGA
GCACGCTGCCCAGGTCCAGGCCGCTGTGGTTGTTCTGCAGTGCACCGAGCAGCGCCTGTG
CGCCCTGCGGCTGCGAGGCGTTGTTGCCCAGCGCGCCCATCAGCACCGGTAGCGCGGCAC
TGATCGCACCGGAGGCCTGGGTATCGCTGATGCCGAGCTGCTGCGATACCTGCTGCAGCG
GGGCGCCCTGCAATTTGGCGAGAAGTTCGTCGGTCAGGCTCATCTGCGGAATCCTTGATT
GGGGTTGGGCGTGCAGAAGGTACGACGCAGACCGTTAAAACGGCGACGCCGCCTCACGGG
GAGGCGGCGTGGCGTTCACGGGGCGGGGCGATCAGAGCTCGATGTCTTCGGCGCCCGGGG
TCGCGGTGGGGAAGTCCGCTTCCGGCTGGGCCGGCTTGAACGGATCCGTCGGCTGGCTGG
CCAGCGCCTTCAGCGCCGCGGCAACACCAGCGCCATAGGCCGGGTCGGCCTTGCTGCAGT
TGTCGATGTGGCGCTGCTTGATGAAGTCCGGCGCATCGCCCAGGGCACGGGCGGTGTTGG
CGAACAGTCGCTCCTTCTGTGCCTGGTTGTAGCTGCGGAACAGCGCACCGGGCTGGCTGA
AGTAGTCGGCGTCGTCCTCACGGAAGTTCCAGAAGTCGGCGTCGCCGCGGATCTTCATCG
GCGGTTCGCGGTACTGCGGCTGTTCCTGCCACTGGCCGTAGCTGTTGGGTTCGTAGTGCG
GCAGGCCGCCGTAGTTGCCGTCCACGCGCATCGCACCGTCGCGGTGGTTGCTGTGCACCG
GGCAGCGCGCCGCGTTCACCGGAATCTGGTGGTGGTTCACGCCCAGGCGGTAGCGCTGCG
CATCGGAGTAGGCGAACAGGCGCGCCTGCAGCATCTTGTCCGGCGACGGGCCGATACCCG
GCACCAGGTTGCTCGGCGCGAACGCTGACTGCTCCACGTCCTGGTACCAGTTGACCGGAT
TGCGGTTCAGTTCGAACTGGCCCACTTCGATCAGCGGGTAGTCGCTCTTCGGCCACACCT
TGGTCAGGTCGAACGGATGGATGCGGTAGGTTTCCGCCTCCAGTTCCGGCATGACCTGGA
TGAACAGTTTCCACTTCGGGAAGTCGCCCTTCTCGATCGCGGCGAACAGGTCGCGGCCGT
GGCTTTCGCGGTCATGGCCGACCAGGATCTGCGCCTGCGCGTCGGTCAGCGATTCGATGC
CCTGCTGGCTGACGAAGTGGAACTTCACCCAGAAGCGCTCGCTGTCGGCGTTGGTGAAGC
TGTAGGTGTGCGAGCCGAAACCGTGCATGTGGCGGAAGCTGCGCGGAATGCCGCGGTCGC
TCATCACCACGGTCACCTGCAGCAGGGCTTCGGGCAGCAGCGTCCAGAAATCCCAGTTGT
TGCGTGCGCTGCGCAGGTTGGTATGCGGGTCGCGCTTGACGGCCTTGTTGAGGTCGGCGA
ACTTGCGCGGGTCGCGCAGGAAGAACACCGGCGTGTTGTTGCCGACCAGGTCCCAATTGC
CTTCTTCGGTGTAGAACTTCAGGGCGAAGCCGCGGATGTCACGCTCGGCGTCGGCGGCGC
CACGCTCGCCGGCCACCGTGGTGAAGCGGGCGAACATCTCGGTCTGCTTGCCGACCTTCT
CGAACAGCTTGGCGCGGGTGTACTTGCTGATGTCGTGAGTGACGGTGAAGGTGCCGAATG
CGCCCGAGCCCTTGGCGTGCATGCGGCGCTCGGGAATGATCTCGCGGTTGAGGTTGGCCA
GCTTTTCCAGCAGCCACACGTCTTCCATCAGCAGCGGGCCACGCGGGCCGGCGGTCTTGC
TGTTCTGGTTGTCCACCACCGGTGCGCCGAAGGCCGTGGTCATCGGCGTGACCGGTTCAT
CGCCGTGCTTCTGCTTCGGGGTAGTGCTCAGCTCGCGTTGCTGCTGGGCGCCTTCCGCAG
GCGACGGCGCGGTGTGATACGGACATTTCGGGCTGTTGTTATCGGACTGGCTCATGGCTG
GCTCCTGCGGGTGAAGACGGGATGGAACATCTTCACTCGACTTTAGCTAGGGCCAGATGA
AATGAATAATCGAATGATCCGCTCAGTTTGATAGTTTTTGTCAATTGAAACAAAGAATCA
GATTTGCCGGATCTTTCGACAGGCCTCCCGCGTGGCGGCGGGAAGCCAGGGGTGCGTGCT
GCGGTTACAGCAGTGCTTTCAGTCGGTACAGCGCTTCCAGTGCCTGCTTCGGCGTCAGTT
CGTCCGGATCGATGGCGGCCAGTGCTTCCTGTGCCTTGTTCGACGGCGCCGCGAACAGGC
CGAACTGCTGCGGTGCATCCAGTGCCTGCGGCGCCAGCTCGGCGGCATGGCTCTCACCGC
CGCGCTGTTCCAGCTCGGCCAGTCGACGGCGCGCCTGCGCCACGGTGGCGCGCGGCAGGC
CGGCCAGTGCGGCCACCTGCAGGCCGAAGCTGCGGTTGGCCGGGCCGTCCTTAACAGCGT
GCATGAACACCAGCGCTTCACCGTGCTCGACGGCATCCAGGTGCACGTTGGCGATGCCGC
TGCGGCCGCCCTCGTGCTGCTCGTCGGCCAGCGCGGTCAGCTCGAAGTAGTGGGTGGCGA
ACAGCGTGTAGCAGCGGTTCTGGTAGGCCAGGTGGCGGGCCACCGCGTCGGCCAGCGCCA
GGCCGTCGTAGGTGGACGTGCCACGGCCGATTTCGTCCATCAGCACCAGCGAATGCGCGG
TGGCGTGGTGCAGGATGTAGCTGGTCTCGGCCATCTCGACCATGAAGGTCGACTGCCCGC
GGGCGAGGTCGTCACCGGCGCCGATGCGGGTCAGGATGCGGTCGATCGGGCCGATCAGCG
CCCGGCTGGCCGGCACGAAGCTGCCGATGTGGGCCAGCAGCACGATCAGCGCGTTCTGCC
GCATGTAGGTCGATTTACCACCCATGTTCGGACCGGTGATGACCAGCATGCGGCGGTCCG
GATGCAGATCCAGATCGTTGGGTTCGAACGGCTGCTCGCGCACCGCCTCGACCACCGGAT
GGCGGCCACGCTCGATCTTCAGGCACGGTGCCGTTTCAAGTTCCGGTCGCGACCAGTCCA
GCGCCTGCGCGCGTTCGGCGAAGGCGGCCAGCACGTCCAGTTCGCTCAGCGCGGCGGCGC
ACTGCTTCAGCGGTTCCAGCTGCGCGCCGAGGGTATCCAGCAGCTGCTCGTACAGGTACT
TCTCGCGCGACAGCGAACGGTCGCGCGCGGACAGCACCTTGTCCTCGAATGCCTTCAGTT
CTTCGGTGATGTAACGCTCGGCATTGGTCAGCGTCTGGCGGCGGGTGTAGTGCACCGGCG
CGCGATCGGACTGGCCCTTGCTGATTTCGATGTAGTAGCCGTGCACGCGGTTGTAGCCCA
CCTTCAGGGTGGGAATGCCGCTGCTCTCGCGCTCGCGCAGTTCCAGGTCAACCAGGAACT
GGTCGGCATGGGTGGACAGGCGGCGCAGCTCGTCCAGCTCTTCATCGAAGCCATCGGCCA
GCACGCCGCCGTCGCTCAGCTTCAGTGGCGGCATTTCGGCGATGGCGCTGGCCAGCAGCT
GTGCGCACGCGTCGTGCTCGCCCAAGGCGGCATGCAGTGCCTGCAGGCGCGGTGAATCCA
GCGGCGCCAGCACTTCGCGCACCGCCGGCAGCAGGCCCAGGCCATCGCGCAGGGTGGAGA
AATCACGCGGGCGCGCCGAACGCAGTGCGACGCGGGTCAGGATGCGTTCCAGGTCGCCGA
GGCGGCGGAACTGTTCGCGGATGTCGGCATCGCTGCCGTGATCGATCAGGGTTTCCACCG
CATGGTGGCGCTGTACCAGCACCTCGCGCAGGCGCAGCGGGCGGTGCAGCCACCGGCGCA
GCAGGCGCCCGCCCATTGGCGTCACCGTGCTGTCGAGCACGCCCAGCAGGGTATTGCGGG
TATCGCCGTCGACGCGCGTATCCAGTTCCAGGTGGCGGCGGGTGGCGGCGTTCATCGCGA
TCGCCTCGGCGGCGGTTTCCATCGCGATCGAGGTCAGGTGCGGCAGGCGCTGCTTCTGGG
TTTCCTCGACATAACCGAGCAGGGCGCCGGCGGCGGCGGTGGCACGTGGCTTGTCATCGA
TACCGAAGCCGCTCAGATCGTGCAGCTTGAAGAAGTTCAGCAGCTGGCGGCGGCCGCTGT
CCGCGTCGAACAGCCACGGCGCACGGCGGCGCACGCCGGTGCGGTGGCGCAGGAAGTCGG
GCCAGTTCTCCTCGTCGGGCACCAGCAGCTCGGCCGGTTCCAGTCGGGCCAGTTCGGCTT
CCAGCGCGTCGTCGGTCTCGACTTCATTGACCAGGAAGCGGCCACCGGCCAGGTCGGCCC
AGGCCAAGCCGTAGCCTTGCTTCGTGCGCGACAGCGCCATCAGCAGGGTGTCGCGGCGTT
CGTCCAGCAGCGCTTCGTCGGTGACGGTGCCGGGGGTGACGATGCGCACCACCTTGCGTT
CGACCAGGCCCTTGGCCAGCGCCGGGTCGCCGATCTGCTCGCAGATCGCCACCGACTCGC
CCAGCGCCACCAACCGCGCCAGGTAGCCTTCATAGGCATGTACCGGCACGCCGGCCATCG
GAATCGGCGCGCCGCCGGAGCTGCCACGCTGGGTCAGGGTGATGTCGAGCAGGCGCGCGG
CCTTGCGCGCATCGTCGTAGAACAGCTCGTAGAAGTCGCCCATGCGGAAGAACAGCAGCA
GGTCCGGATACTCGGACTTGGCTGCGAAGAACTGCTTCATCAGCGGGGTGTGTTCGGCGG
ACTTTTCTTTGGACATGGGGCTCGTGAATCCGGGGCGTCCGTTCGCGCCGGAGGGCAGCG
GCAACGGAGCGGGTACAGGGCCGTCCATGGTAACTGCTGGGGCACAGGGCTGCCGCCACC
GGTGGCAGGCGGGTACCGCACAGCCACGGGGTCAGGCCGGGACCAGGGTGATCTGCCGGT
GGCTGGCGAAGATATCCATCACGATCTCGAAGTAGGTTGGGCCCTCGCCCCGTTGCAGGG
CGTCCAGCTGGCGCGAAATGGTCCGCGTGTTGAAGGTGCCCGGGGCTTCCAGCTTGGACT
GCAGCCACTGGCATGTGGTAGTTCGTCCCAGTGCGGCGCGGCTGTGCTCGATATCACTCC
AGATCACCGTGGCCCGCTCATGGCCGGCCAACACGCCATGGACGCCATGCAGCAGATCAT
CCAGGGCGTCCAGGCTTGGCCCGAGCTGCCAGTCCTCGCCGGGCATGAACACGCGGTTGA
TCTCCGCGTACAGGCTGGGGATGTCGTGAATGGCACAGCCTTCGATCTGCAGGATGAGCG
ACATATGTCGACTGTAGCGTTGTTCCCTGTGCATTGGACATGGCTGAGCGCCGGATGCTT
TGCGGACCCATGCTGGGGTTTGGCAAACTACTTTGCTGAGTCAAAGTGCTCGGCACTCCC
GTCGTGGCGCGCGCCGGTTTGCAGGGAAGAAAACGACGTGACCCATCGCCAATAGCAGGG
CCATCAGCTGGTAGAGAGTTCGCCCGAAGTCTTCTTCTTCATTGATTGGTGCCATCGGCA
GCAGGACCCCCTCGGGCGCGTTCAACTTCCACTGTCAATGATGACTGGCTGGGTGATGGA
AATAGATTCTCCTCCTGTATCATCGGCAAGAAAGGTCTGGGAAATTGTTTCTGGGATGGT
CAGTAAGTTTGTATCTGCATCTCCGGTGCGATGGGGGTTGTTTGATCTGTCCCCGTTGTG
AGCAGGGTGAGGTGTTGAAAGCTCAAGTAAAGGAGCGCGGCGTTCAGATATTTGTCTGCG
ACGAGTGCGATGCCGTGTGGTTCTCCTTCGCTGCTATAGGGGTCTCTCCGTTCAGAGACC
TTGAGCGGTATCTCGAGGAAATTTCCGTCGCGCGGTCCTGGGAGTCAATTTCCGTGGACA
GGCATGAGTAGAAAGTACGCAGTTTCCATGCACTCCTCGACCGTATTGCCTCAGCGCAGC
GCGTGGGTCAGTGCAGCGTGGGGTGACCTTCCCGTCTCCCACTTCCAGAGCGACGAAAAT
CTCAATGGCTGCGGTTTTATTGACTTGAAGGTCAATAAGTGGGAGATCAGTGGCAGTCGA
TTGCAATGGGGTCTGGACCCCTTCATCAGGGTTGAAATACTCAAGGGTCGGGGCCCTGCG
ATGGCAGATGCCAGATTGCAGCCCTGACGGTAGTCGCGAAGCAGCGCGTTGTTCCTCTGG
ACAGGAGGGTGCCGGGATCGATGGGCTTCATCCTCCCCCTCCGTCCATCAAGTGACGGTT
TCTGCGGTCACGACTCGCAAGCGCTGCGTGATGACTGCGATTGATGTGCTCGTGCATTGA
TATGCCCGGCAGGAATAACCACCTCCATTAAGTGTTTCCTTCACACCTGTCTGCACAGTT
CCATAGATTTGGATCGATACAATAATATCGACCCATAAAGTTTCCCTGTGCTGCGCCGCC
ATCGATCGTACGGCCATGATCAAGGGAATTGAGATGCTCGCCTTACGCAACCTCCGAGTG
GGATCCCGGCTGGGTGCCGGGTTTGGATTGCTGCTGCTGTTCATCGTGGCCATCGTTGGC
CTGGCGCTGTACGGAAATCACCTGAAGTCCGCCCAGTTCGAGAAAGTGGTGGACGTCAAC
ATGGTGAAGATGCGGCTGTTGAACGACATGCTGGATACCAACAACGCGGTGTTGATGCAC
CGCCGCCTGATGGTGATCAAGCGCGGCGAGGATTTTGACAGGGATTATCAGAAGGCGCAG
GAGCTGTCGCAGACCTACGACGGTATCTGGGCCAGGTACATCAGGATTCCGCGCGACGCG
ACCGGCGATACCCTGGTGGCGAAAATCGACGCGGCACGCAAGGCCACCGACGCCTCCACC
CGGCATCTTCACGAGCGCATGAAGGCCGGGGATTTCGACGGCGCGGCCAAGGAACTGCTT
GCCGAGCAGGGGCTGGCAACCGCGTGGAACGAAGCGATCTGGACCCTGCTGCGGCATCAG
GAGACACTGACCGAGCGCAGCCGCGAGGAATACCGTTCAACCGAATCCTGGACCGGCACG
CTGTCGATCGTGTTCGGCGTGTTGAGCCTGGTACTGGGCTCGCTGGCCGCGTGGGCCATC
ACCCGCAGCCTGACCCGCCCGCTGGAAGGCGCGGTGAAGCTGGCCGACGGCATCGCCAAT
GGGCGGCTGGACAACAGCATTGACGCCTCCGGCAACGATGAGGTCACGCAGCTGCTCAGG
TCGATGCAGCGCATGCAGGCGCAGTTGCAGTCGGTGATGGCGGCGCAGGGCGAGTTGGCC
CGCCAGCACGATGCGGGCAGCCTCAGCTATCGCATGGACGAGAGTGCCTTCCCTGGTGAC
TACGGGCGCATGGTGCACGAGACCAACGCGCTGGTCGGCTCACACGTGCAGGTACAGAAC
CGGCTGATCGAAGTGATGAAGCATTACGCCCGTGGCGACCTGTCGGTGGACATGGATCCG
CTGCCGGGCGAGAAGGCGGCGATCACCCAGGCAATGGACGAGACCAAGACCAGCCTGTCG
GCGATCAACAGCGAGATCCGCCGGCTGGCGACGGCCGCGGCGGCGGGCGACTTCAGCCTG
CGCGGCGATGAAGATCGCTTCGCCTACGATTTCCGCGACATGGTGGCCGGGCTCAATCGC
CTGATGCAGACCACCGACCAGAACCTGGTGCAGGTGTCGAGCCTGCTGCAGGCGATCTCG
CGCGGTGACCTCACCGTACGCATGCAGGGCGACTTCCACGGCGTGTTCGCCCGCATGCGC
GATGACTGCAATGCCACCGTCGATCAGCTCAAGCAGATCGTCGGGCGCATCCAGGCCAGC
GCGTCCAGCATCAATCTGGCGGCAGGCGAAATCGCCTCGGGCAACACCGATCTGTCGCGG
CGCACCGAGCAGCAGGCGGCGAACCTGGAAGAGACGGCGGCGTCGATGGAGGAACTGACC
TCCACCGTGAAGCAGAACGCCGAGCACGCCCGCCAGGCCAACCAGCTCGCCATCGGTGCG
CACGGTGTCGCCTCGCAGGGCGGCGAGGTGGTCGGCCAGGTGGTCACCACGATGTCGGCC
ATCGAAGCCTCGTCGAAGAAGATCGCCGAGATCATCTCGGTCATCGACGGCATTGCCTTC
CAGACCAACATCCTGGCGCTGAATGCCGCAGTGGAAGCCGCCCGTGCCGGCGAGCAGGGC
AGGGGCTTTGCGGTGGTGGCCAGTGAGGTGCGCACGCTGGCACAGCGCTCGGCCGGTGCG
GCCAAGGAGATCAAGGGGCTGATCGAGGATTCGGTTGGCAAGGTCGCCGATGGATCGGCC
CTGGTCCGACAGGCAGGCACCACGATGGGCGAGATCGTTGCTTCCGTGCAGCGCGTGACC
GACATCATGGCCGATATCTCTGCTGCCTCGCAGGAGCAGAGCTCGGGCATCGAACAGGTG
AACCAGGCGGTGGTGCAGATGGACGAGACCACGCAGCAGAATGCGGCACTGGTGGAAGAG
GCCAGTGCTGCGGCGCGTTCCATGGAGGAGCAGGCGAACCTGCTGGCCGAGGCGGTTTCG
GTGTTCCGCACCGGCGCGGTAACGGCGGCTGCAGCCGTGCGTCCGGCCCTGGCTGCGGTG
GCCGCGAAGGTCACCCCGGTGCGCAGGGCGGCAACGCTGTCGCCGCGCATCGAGCCGACA
CTGGCGGCCAATGCCGGGGGGTGGGAAGAGTTCTAGCAGAGGGCAATGCCGGCAAGGAGA
CGGCGCCCATCACGCTGGCTGATCGTGATGGGCGCGGATTTTCTTCCTGAACGCGCGATG
GCCGATGAGGCCGCGGACACGCGCATTTCACTTCCGGTTGCCAGCGGCGGGAGGACACTT
GCGCCATACCGGAACCTAGGAGATGGCCATGAAGACCTCGACCCGATTGCTTGTGCTGGG
CACCCTGCTGGCGGCTTCGTCGGTGGCCGGCGCGCAGACCTATGGTCCGCGCGATGAGGG
ACGCCGATTCAACGATGGCAGCCGCGTGGTCTGCAAGAACGTGGAAGTGCAGCGCAACTC
GCGCGATCCGAACCGCATCGCCGGTACGGCCACTGGCGCGGTGATCGGCGGCCTGCTGGG
CAACCAGGTGGGCGGCGGCAATGGCAAGAAGCTCGCTACCGTGGCCGGTGCTGTTGCCGG
TGGTGCGGCGGGCCGCCAGATCCAGGGCAACAGCCAGCAGAAGAACGGCGACCGCGTGGT
CGAGCGCCGCTGCGAACGCGTCTATCGCTGATCGATCGCCGACGGCCCCCGTTTTTCCCC
TTCCACATCGCAGTACTCGAACGCCGGCCTCGCGCCGGCGTTCTTCATTGCAGGAAAAGG
GGACGGAGGGGATTAAGTCGCAATCCCCCCAACCGGCCGCTTACGACTTAATCCCCTCCG
TCCCCTTTTTTGCGAGGAGGCGCCAGGTGGCGAGGCTGCCGTAGAGCAGCAGCAGGACGG
TGAGGGTGATCAGTTCGTGGCTGACTTCGGCCAGGCTGGCGTCCATCTGGTTCAGGCGCA
CCATCAGGTTGATGCCGGAGGTGGTCGGCAGCAGCTGCGCCAGCCAGACCAGCGGTTGTG
GCGTCATCACCGAGGGCCACGACAGGTTGGCGAGGAAGAACAGCGGGATCGAGGTGGCGA
TGATGTACTGGAAGGCGCGTTCGCGGGTGCGGAAGAAGCTGCCGACGAACAGGCCGAAGG
CCACCGTCGCCGCGATGAACAGCGTGCCACCCAGCAGCTGGCCCAGCGGGTTGCCTCCGC
GTGGATAGTCCTGCACCCAGGCAGTGAACCCGGCATACCAGAACAAACCGAACAGGCCGA
TCAGGCCGAAGCCCAGTGCCATGCCGGCCAGGGTCGGCAGGTCGAAGCGCAGGCGCCGGC
CGAGCGCGAGGCGGCGGCCGCCGAGCAGGACGCCGATGCCCATCAGCAGCGTCTGGTGCA
CGATCAGCTCGGCCACGCCGGGAACGATGGCGCTGCCATAACCTTCCTGCGTGTTGTACA
GGGGGCGCTGCACAAGCGTGACCGGCGGTGCCTGCGGTGCGCCCATGAAGGCGGCCTGGC
CGACCACGGCATCACGCCCGAACGCACCCAGCGCGTCAGCCACGCTGCCCAGCACCCAGC
TGGCGCGGCCCAGGTAGGCACCGTTGCCAAGCAGTACCAGCTTGGCCGGGTGGCCGCGCA
GGATGTCGCGCTCCAGATTGGCCGGGATCACGACGATCCCTTCGGCATGGCCGGCTTCCA
GCTGCCGGCGTGCGCTGTCGACGTCCGCGGGTTGACCGACCACGCGCGCAACGCGCAGTG
CGTCGAGCTTTCGCAGCAGCTCGCGGCTGGTCGCGCTGTGGTCTTCGTCCACCACCAGCA
CCGGCAGGTTGCCGGCCACCTGGTGCCGGTAGGCGGCTGGATAGAAGAACGAGTACAGGA
TCACCGCCCCGACCATCACCACGATCGCGTAGCGGTCGCAGAGCACTGCCATCAGGGTCT
GCCGCAGGCTGCGCCAGAGTGCGCTCATGCGTCGGCCCCTGCGGGCTGTGCGGCGGCAGG
TGTGCGCGCAAAGGCGATCAGGCGCAGGCCGCCGACGCCTCCTGCCACCACCGCCATCAA
CAACAGCGTGGCCAGCGGCCACACCGAAACCTGCAGCGGCGAACCGATGAACTGCTGCTG
GGTCTGCAGCTTGATGTAGGCGCTGAGGGGCAGCAGTTGATGCCAGATACGGGTGAACAG
AGGGCCGTCCAGCACCGGGAAGGTGGCGCTGGAGAAGGCCAACGCGGTGCCGATGCTGAG
GCCGACTGCGGACAGCGCGGTACCCATGTCGCGGGTGACGCCGACGAAGAACAACGCGTA
GGCGGCCGTGGCCAGGTAGAACAGTGGCTGTGCGAGCAGCAGCAGGAGCACGCTGCCGGC
CACGCCGTCACCGCGCAGCCAGGCCAGGTAACCGATGCCGAGCGCGCCATACAGCGAGAA
CAGCAGGATGTATGGCGCGACCTTGCCGGCAATCGCCGGCCATGGCGTGCGTCCCAGCCA
GGCGGGCAGGGTGCCGTCGCGGATCTCGCGGCCAAGGCTGCCGGCCACTGCAAGTGCCAG
TACCAGCGACAATACCGCCGGGAAGATCAACGGCAGCAGGAACAGCTCGTAGCTGCGTGC
CGGGTTGTACAGAATGTCCGACTGCACCGCGATGGGTGCCGCGCGCAGCTTGCCCGGGCC
GACCTGCAGGCCGATGCGCTCGCGCAGCAGGCGCGCGTTCCAGGCCGAGACCGCGTCGCC
GATATCGCGCGACGCGGACTGGCCGGTGGTCATGTAGGTGGCGTTGTAATAGGCGAACAC
CGTGCCCTGGCGTCCACGCAACGCCTGCCGGGTGACATCGCGCGGCACCAGTACGATGGC
GAACACATCCAGCCGACGCAGCTGCGAACGTGCGTCTTCCAGGTCCACCGGCTGGCTGGC
GACGCGCACGCCGGGACTGGCGTCGAGCATGCGCAGCAGCAGGCGGCTGTCACTGCTGTG
GTCGAGGTCGACCACGGCGATCGGGATATCGCGCATCACCGAGGGCGTGAACATCCAGGC
CATCACCGCCAGCATCAGCAGCGGCAGCAGGGTGACCAGCATCAGGTCGGCGCGGTTGCT
GCGCAGCGACTGCAGCTCGCGCCGCCAGCTGGCGGCGAAGCCGCCGCGGCCGGGGCTCAG
TGCTGGGGCCATGCGAACAGCACGCTCATGCCGGGGCGGAAGCCCTCGATGCGGCGTACC
GGGCGCACCCGCACCTCGAAGCTGCGGACGTCGTAGCCGGACGACTGGCGGGTGGTACGC
CAGGTTGCATAGTCACCGGCCGGATTGATGAAGTAGACCTCGAATTCGCCGTCCAGGCCG
AGCGCCGGCACGCTGCCCTGCAGCTTGCTGCCGGCCTTCAGGCCCTGCATCTGCGATTCG
CGCAGGTTCATGGCGACCCACATGCGGTCGATGTCGACCAGGGTGAACACCGGGTAGCCG
GCCGGCACCAGCTCGCCCGGGTCGGCCATGCGCTTGTTGATTTCGCCGGCCACCGGCGCG
CGCCCTTCCACTTCGACACGCGCGGCGTTGACTTCGGCCACCGCGCCCTGTGCCTGTTGC
ACCTGACCCTGCGCGGCACGCTTGTCCTGCTCGCGCGCGCCGGCCAGGGCCATGTCGTAC
TGCGCGCGCGCGGCACGGGCCAGTTCACGCGAACTGGTGGCCTGGGCATGCGCTTCATCA
CGCTTCTGCCGGGTCATCACCCCTTCGTTGAACAGGTTCTGCACGCGCTGGTAAGTGGCT
TCAGCCAGCGCCGCACCGGCTTCGGCCCGCTTCCAGTTCGCTTCGGCGGCGCGGATGTCT
TCGCTGCGCGCGCCTTCGTCGGCCTTGTCGGCCACTGCCTGTGCGGCGGCCAAAGCGCCG
TGCGCCTGCTGTTCCTTGGCGGCCACTTCGGGGCTGTCGAGCAGGAACAGCACCTGCCCG
GCCTGCACGCGGTCGCCCTCGCGCACCTTCAGTTCGGCCACGCGCGCGGTGATCTTGGCG
GCCACGTTGATCGTGTCCGCATCGGCCATGCCCTGGATCTGGTCGGCCGGGCTGCGCCAG
GCCAGCCACAGGCCGAGCACCACCACGACCAGCAGCACCACTGCCAGGATCGGTCCCAAC
CGGCGCTTGCCCGGGGGCGTCGTCGCATCGTCGTGCAGCACATCACTCATGGTCGATCAC
CTCGTCCGCCCGCCGCCGGAACTCTTCGAAACGGTCCATCTGTCCACTGATCTCCAGCAA
CTGTGCCAGCGCAATATCGTATTGGTAGGCGGCCTGTGCGCGCTCGACGCGGGCGCCACC
CAGGCCGAGCCGCGCGTCGATCACATCCAGCGAAGTCGCCTGGCCTTCGCGGAACGCCAG
CTCCTGCAGGCGCAGGTTTTCCTGTGCCTGGGCGATGCTGCTGTCGAGCAGCACGTACTG
CTGGCGTGCGGTTTCCAGCTCGTTCCAGGCCTTGCGCACACCCAGCGCGACCTGGTTCTC
GGCCTCGCGCAGGCCCGCTTCGGCCTGGTCCTGCTGCGCACGCGCGGCGCTGATCTGCGC
CGGCCGCGAGTTCGGCGACAGGAAGGTGTACTTCAGGCCGATGCCGAACGCCCAGTCCGG
ATCGGTCAGCATCTCGTCGCGGCGACGGAAGTCGTACTGGCCGAAGGCGAAGATCTGTGG
TTTCAGCTTGGCCTGCTGCACGCGCACGCCCTGTTCGGCCTGCGCCACCATCGCCCGCAG
GCGCGCGAGCTGCGGCTGCCGCGCCTGCGCGGTGCGTTCGAAGCTGGCCACCGGTTCCAG
TGGCACGCGCTGCACGAACAGCGGCGACACCGGCTGCACCTCGCCGCCACTGCGCAGCAG
CGTGGCCAGTGCGGCCTTCAGCGTGGCCAGGTCGTTCACCGTCTTCTGGTATTCGCGCTC
GGCCTTGTCGCGGGCCACGGTGGCCTGCAGGCGCTGCGCGCGGGTGGCGAAGCCCTCGCG
TTCCAGCTTCTCTGCGTCGGACAGGTGGCGGTTGAGGCCATCGCGCACATCGCGGCGCAC
GTCCACCGCCTGCTCGGCCAGGCGCTGGCCGAAATAGGCCTGGGCCAGCTGCACGGTCAG
CGATTGGCGTTGTGCTTCGCGCTCGGCGCTGGCCTGTTCGTGGGCGGCACTGGCCGCACG
TTGCGCGGCCGGAATCACGCCGCCGGTGTACAGCGGCAGTACTGCAGTCACCACCGGGCG
GGTACGCCAGTCGCGTTCGGTGAACGACAGCGGCGAGTCGATGCCAAAGGCCTCGGCCAC
CGGAGCCAGCGAACCCAGGGGCAGGGTGAGCGTCTTCTGGAACTGCAGCCGGCGCACTTC
GCCGGTGATCTCCGGCAGGCGCAGCAGGCGGGTCGCGTCCTGCAGGTCCTGCTTGTTGCG
CACGGCGGCGTCGGCAGCGGCCAACGCATCGGAGACCTGCTCCAGACGTTGCCGTGCCTG
TTCCCAGTCCAATGCCGGTGCGTCGCTGGTGGGCTGCGCGGGGGCAGCGAATGGCAGGCA
GGCTGCCAGCGCCAGCGCGGCCTTCGCGCGGTGCATCCTTGTACGTCGGCCGATCACGCC
CATGCCGTCCCAGTAGTGAAGAAGTGCGCAAACGGTAGTGCGTGCAGCGTGAAGCCCGGG
TCTGCGATCATCGGTTTGTCCTCAACGAAGGGTGCCTCTGGCCGCAGTGCGCAGCGCCTG
GGTGATGTGCTGCAGCGTGCTTGAGCGCACGGCGGCATGCTGCCAGTACAGCGGCACATC
GAGCCAGCGGCGGGGTTCCAGTACCACCACGCGGCCGGTGCGCACGGCGGGCGCGACCAG
GGTTTCCGGGGCCATGCCCCAGCCGAGTCCGCACGCGGCGGCTTCGACGAAACCGGTGGA
GGAGGGCAGGTAGTGTAGCGGCGGCTGCAGCCGCGCGCGGGTCAGGCGCCGCACGAAGCG
CCACTGCAGTTCATCTTTGCGGTTGAACACCAGCATCGGTGCGTGCGCCAGGGTTGCGGC
CTGCATGCCATCGCGGAAGTACTGGCGGGCGAAGCCGGGCGAGGCGATGGCGTGGTAGCG
CATCGCGCCGAGCGGGTGCACGTTGCATCCCTTCACCGGTTGGCTTTCGGCGGTGACCGC
GCCGAGCACGCTGCCATCGCGCAGCAGCTGCAGGGTGTGGTCCTGGTCGTCCATGCGCAG
GTCGAACAGATAGCCGTGGCGCTGGTGCAGGTCGGCGATGGCCGGTACGAACCAGGTATC
AAGCGAGTCATCGTTGACCGCCAGGGGGATCGGCGTGCGCGCAGCGTCGCTGCCACGCTC
GGGTAGCAGCTCGGCCAATGCCTCGGCCTCCAGCGCCTGCATCGGTCGCACCCGGCGCAG
CAGCGCTTCACCCGCGGCGGTCGGCCGGCAGGGTGCCTGGCGCACCACCAGTACCTGCCC
GAGCCTGTCCTCCAGGGCCTTGATCCGCTGCGACAGTGCTGACGGGCTGATCGACAGGCG
GCGTGCCGCAGCCTCGAAGCTGCCTTCCTCCAGCACCGCGGCAAACGCGGCCAGTTGCGG
GTGTACCAGGTCCATGCCGGTGCCTCTTCAGTTTTCCTGCACAGGGTAAAGAAAAATCAG
TTTGTCTAATCAAGGCTGTTGGCCGCACCCTGCGCGTCCCCTCGCTGCCTGGCCTGTCCC
GATGTGGATTGCCGCTACCGCCGCCGGCCTGTTCGCAGGTGCCGGCCTGATCATCGCCAT
CGGCGCGCAGAATGCCTTCGTGCTGCGCCAGGGCCTGCAGCAGCGCAATGTGGGGACGGT
AGTGCTGGCCTGCGCCGGCGCGGATATCGCGCTGATCCTTGCTGGCGTTGGCGGCATGGG
CGCGCTGGTGCTGCAGTGGCCGCTGCTGCTGCAGGTGCTGCGCTTCGGTGGTGCGGCCTT
CCTGTTCTGGTATGGCCTGCGGGCGGGGCTGCGCGCGTGGCGCGGTGGCAGTGCCCTGGC
CGCCGCCGAGGCGCAGGGCGGCAGCGGACGGCAGGTACTGCTGACCTGCCTGGCGTTCAC
GCTGCTCAACCCGCACGTCTATCTGGATACGGTGGTGCTGCTGGGCAGTCTGTCCACGCG
CTACCCCGGTGACCTGCGCTGGGCGTTCGCCGCCGGTGCCTGCGCCGCCAGCGTGGCCTG
GTTCTGCACGCTGGGCTATGGCGCGCGCCTGTTGCAGCCGGTGTTCCGCAGGCCGGGCGC
CTGGCGGGTGCTGGATGCCGCCGTGGCGGTCTTCATGTCCTGCCTCGCCACGCTGCTGCT
GTTGCGCCCGCTCTAGGCCGCGTCCACCGCGCACTGCGGGGTTTCGCCGGGGCGCAGGGT
CAGCACGCGCACGCCGCTGCGGGTGACCGCCACGGTGTGCTCGAACTGCGCCGACAGCTT
GCCGTCGCGGGTGTAGACCGGCCATTGGTCCGGCTGCTGACGGATGGCCGGCTTGCCCTG
GTTGAGCATCGGCTCGATGGTGAACACCATGCCTTCTTCCAGCACCATGCCGGTGTTGGG
ATGGCCGTAGTGCAGGATCTGCGGTTCCTCGTGCATCTGCTGGCCGATGCCATGGCCGCA
GTATTCCTTCACCACGCTGTAGCCGTGGCTGCGCGCGTGGCGGGCGATGGCGTGGCCGAT
ATCGCCCAGGCGCGCTCCCGGGCGCACCGCAGCGATGCCTTTCCACATCGCCTGGTAGGT
GGTCTGCACCAGCCTGCGCGCGGCGTAGTCGACCTCACCGACCAGGTAGGTGGTGCTGGA
GTCGGCGATGTAGCCGTTCTTCTCCAGGGTGATGTCGAGGTTGACGATCTGGCCGTTGCG
CAGCACGTCGGTGGTGCTGGGAACGCCGTGGCAGACCACGTTGTCGATCGAGGTGTTGAG
CACATACGGGAAGCCGTACTGGCCCTTGCTGGCCGGCCGCGCCTGCAGCTCATCGACGAT
CATGCGCTCGACGAAGTCGTTGATCTCCATCGTGCTGCGTCCCTGCAGCGGCAGCTGGTC
GAGCGCGGCGAACACCTGCGCCAGCAGGCGCCCGGATTCGGCCAGCAACGCGATTTCGTG
CGGCTGCTTGATCATCGTCATGTCAGGCCCGCCCGGACGCCAGCGCCTGCGGCTGCACCC
CGGCTGCCCGCAGTTCGCTGGCGACGATGTCCTGGAAGCTCAGCGTGGGGTTCATCTCGC
ACAGCATGCCGACCCGGATCCAGAAGGTGGCCTGGGCGTTGATCGAACGGCTGGAGACGG
TGCAGGCACGGCGCAGCTGGTCGTGCAGGGTGTCATCGATGTTGACGATGCCCATGGGCG
GTCCTGGCGGAATGGATATACGAAGCATATATGTTCCGTATATCCGCCTCAAGCCCGCGT
CGTTCAGTCCACGTGGGTGGCAAAGCGCAGTCGGTTGCCGTCCGGGTCACGCAGGAGCAT
CTCGCGGCTGCCCCATCCGGTGTCGTGCGGTGGCTGCTCGATCGGTACGTTGGCGGCACT
GAAGGCGCGGTGCAGGGCGTCGACGTCTTCAACGATGAAGTACACCGCGCCGCCGACCTC
ACAGTCGCCGCTGTGTTCGGTGAGGAAGATCGTCTGGCCGTCGCGGGTGAGCTGGGCGAA
CAGCGGGAAGCCGGGTTCGAAGCGGTGTTCCCAGTCGACCACGAAACCCAGCCCCTGCAC
GTAGAACGGCAGGGTGGTGTCGGCATGGCGCATGCGCAGTTGCGGGATGACGGTCTGGGG
CATCGCGAGGCTCCGGGGCGGGAGTCCAGTGTAGTGCCGGCCGCTGGCCGGCATCCCGGC
GAGCCTGGGAACGATGAGGTTGCCGGCCAGCGGCCGGCACTACCGAAGCCACGCCGGCCA
GCGGCCGGCACGACCGGCGCGGTCAGCAGGCGGTCGGCACGGCGGCCATCGCCGCCAGCA
GTTCGCGATTCACCTGCTGGTGCCGTGCCTGCCACACCGGCAGATCCTCGGCGCTGACGT
CAGGTTGGCCGTCCAGCGACGACAGCCAGCGCTTGAAGCGGCTCTGGTAGTTGGCCAGCG
ACACTTCGCCGGTGATGTCGCTGCCGACCAGGCCGCCGACGCGCAGCGCTTCGATCACCA
CCAGTGCGTGTTCCAGCTGGAAGCGGCCCTGGTCCCAGTTGCTGCGGGCGACGTCCTCGG
CGAACACATCCTTGTCGATCGACAGGTAGGTCGGTTGCGGCGACTTGGCCTGCTCGGCGG
CGAACGCGGCAACCAGTGCCTCCGGGTGCTCGAACCGTCGGAATGCACGGCCGCTGCCGA
GGCGGTGGCCCCAGCCCACGTCCACATCCATGCACCAGTAAGTCAGGCGCCCGCCCATCA
GCGGGCGCCAATGGTTCTCCCAGGCGTGGCCCAGGCCGATGTCACTGGAGGTGATGCCGA
GCACATGGATGTGCGAGATCTGCGGCAGCTTGCTGGCCGCGTTCACCCACGACCCGCAGT
GCATGCCGAACGGGAAACGCATGTTGTCCGGATGGTTGTCCAGCACCACCAGCTGGAACG
GCTGGTGCGCACGCATGCGACGCAGCAGCGGCAGGCTGAGGTGGTGGAAGTCGCCACTGC
CGAGCATCACCGTGCCGAGCTGGGCCGGCAGCGGTGCCAGCACTTCAGCGGCGAAACGGT
CCAGGGTTGAAGTGCTGCAGGCGAAGCGCAGCGGATCGTGCCACTGCGGCAGCGCCAGGG
TCTGCGCCTGTGGCAGCGGCAGTACGCCACCGTCCAGGTCCAGGATCAGCGGAAAACGCG
ACGACATCGTTCAACCGCCTCCATCAGGTTCACCCTGCAGGTACGGGGCCAGCTTGCGCA
GGGCAGCGCGCAGCAGCGGGGAGCGGGCGTGGATCGCGTGCCGGGTGGAGGTGAAGCGGG
CGCCCAGCTCGGCCTTGATCCGCGAGTCGGTCCAGCCGGCCACGTAGTGGCTCAGGCCGT
GCTGCAGCGCGTACTCGAGGTTGTGCATCCAGCTGACCGCGTACAGGTTGTGCTCGCGTG
ATTGCGGGTAGGCCAGGCCGATGTACTTGTCCACCAGCTTTCCGGCGTGGATGTAGCACA
GGTTCCAGCCGATCAGCAGACCCTGGTGGCGGTACAGGAACATCCGTCCCTGGCCCTGGC
TGTCGGCCAGCAGGTGTTGGAAGTAGGGCAGGTCGAGCTGGTCGAAATGCACCGCGCTCT
GCGCGAACACGCCCAGGTACAGCGCGTACAGTTCGGCCTGCAGTCGCGGGTCTGCGAGGG
CCGGATCGCCGGTGGCGATGCAGTCGATCTGCAGGCCATCGCGCGAGCGCAGCTTGCGCC
GGATGTTCTTGCGGCGCGAGGACGACAGGCGTCCGAGATAGCCATCGATCGAATCGAAAT
CGATCGCCACCCAGGCCAGCGGCATGCCTTCCAGTTCGACGAAGCCGCGTGCCAGCAGCG
CCTGCAGGAAGGCGCTGCTGTGTGCATTGGCCGCGTCGTCCAGCAGCGGCGAATCGATTG
CCAGGTCCTTGACCACCAGCAGCCGGGAATCGCCGATCGCGTGACGCGTCACGTCCTCGG
CCAATGCCTCTGGTGCGACGTGCGCGGGCAACGGGGTGTACTCGGTGCTGGTGGCACCGA
CGAAGCGGGTCTTCCAGGTGATCCAGGGCCGCCACAGGCGCGACAGCGGCAAGCCAAGCA
GCTTGCCGCGCAGGTCGTCGTCCATCGTGGTGGTCAGGTCGAGCGGCGCACGGAAGGTCG
GCAGGCCGCTGGGAAGCAGGCCTGCCTCGAATCCAAGCGGCGGGTGGGCCAGGAAGCCCT
CCAGCAGCGCGGCCGGTTCCAGCGCGGTGCTGGATGCGCGTGACGTCATCTCCATCGGCA
CGGGAACCGGCAGCGCATCGACCTCAGCCCTTGGCCTTGGTCAGCGCCTGGTCGAGCAGG
GTGATCGCCAGGTCGATCTCTTCGTAGCTGATGTCCAGCGACGGCGCGAAGGTGATCACG
TTCTTGTACCAGCCACCCACGTCGAGCACGAGGCCCATGCGCTTGCCGTCGTGCAGGAGG
TCACCGGCCAGGCCGATGTCGACCATGCGGTCCAGCAGTTCCTTGTTGGGGGTGTAGCCG
TCGGTCTGGCAGATCTCGGCGCGCAGGGCCAGGCCCAGGCCGTCGACGTCGCCGATCTCC
GGGTGACGCTTCTGCAGGCCACGCAGGCCGTCCAGGAAGTACGCGCCCTTCTCCGGCACG
GTGCGCTCGTAATCCATTTCCTTGCCCAGCTTCAGCACTTCCAGGCCGAGGCGGGTGCCC
AGCGGATTGGAGTTGAAGGTGGAGTGGGTGGAGCCCGGCGGGAACACGGTCGGGTTGATC
AGTTCTTCGCGCGCCCACAGGCCCGACAGCGGGTTCAGGCCGTTGGTCAGCGCCTTGCCG
AACACCAGCACGTCCGGGGTAACGCCGAAGTGCTCGATTGACCACAGCTTGCCGGTGCGC
CAGAAACCCATCTGGATTTCATCGACGACCATCAGGATGCCGTACTTGTCCAGCACGCGC
TTGAGGCCAGTGAAGAAGTTGCGCGGCGGGATGACGTAGCCACCGGTGCCCTGGATCGGC
TCGACGTAGAACGCGGCGTACTCGGCCTGGCCGACCTTGGGATCCCACACGCCGTTGTAT
TCGCTTTCGAACAGGCGCTCGAACTGCCACACGCAGTGGTCGGAATACTCGTCCGGGGTC
ATGCCCTTCGGGCGACGGAACGGGTACGGGAACGGGATGAACATCGCGCGCTCGCCGAAG
TGGCCGTAGCGGCGGCGGTAGCGGTAGCTGGAGGTGATCGACGAGGCACCCAGGGTGCGG
CCGTGGTAGCCGCCTTCGAAGGCGAACATCAGGCTCTTGCCGCCGCGCGCGTTGCGCACG
ATCTTCAGCGAATCTTCAATGGCCTGCGCGCCGCCGACGTTGAAGTGCACGCGGCCGTCG
AGGCCGAACTTCTGGTGCATGTCCACGGCAATGGTCTTGGCCAGCTGCACGCGGGTCGGG
TGCAGGTACTGGCTGGCGACCTGCGGCAGGGTGTCGATCTGGTCCTTCAGCGCGTCGTTC
AGGCGCTTGTTGCTGTAGCCGAAGTTGCAGGCCGAGTACCACATCTGCAGGTCGAGGTAG
GGCACGCCCGCACCGTCGAACATGTAGCTTCCTTCGCCGCGCTGGAAGATCTTCGGCGGG
TCGACGTAGTGGACGGTGTCGCCGAAGGAGCTGTAGCGGGCTTCGTCGGCCAGCAGCTGC
GCGTCGGAGGCAGCCGCGTCGGCGTTCTTGTCAAAAATGTTCATGCAGTTCGGTTCCGTG
AAGGACGTTCGAAAGGGGTGACGGGGGAGCGCGCCTGGAAGGGAGTGCTCAGGCGGTGGC
CAGCAGCAGGGGCAGTGCGGCGGGCTGCGGGCTGGCGTCGAGGCGACGTGGCTGCAGCAG
GCTGCCATCGAGCAAGCGCGGCAACAGTGCGATTGCATCGTGGAAGGTATCGATGGCGGC
ATGCTCGATGCCGGCCTTCGTGCAATGGGTGATCAGGCGGCGCTTGGCGAACACGAAGTC
GGCATCTTCGGAGACGCAGAAATCCGAGCTGCCATCGCCGATCATCAGCACGCGTGGTGC
TTCGTCGACACGCGCCTGCGCGGCGCAGGTGCACTTGCAGGTACCACTGCGGCATCCTTC
GGCCTGGTAGGGCGACTCCAGTTCCCAATGGTCTTCGCACCAGCGCAGGTGGTTGGCCAC
CACCGGCAGTCGCGACAGGCCGTGGTTGGCGAGGATGCGGTGGATCGCATAGTCCAGCCC
GTCGCTGACGATGCGCAGCGGCACGCCCAGCTGTTCGGCGCGGCTGACAAAGGCGGCGAA
GCCCGGATCGATCTGCACCTGGTCCAGGTGCGCGTCGAGCGTGGCCGGGTCCAGCTTCAG
CAGCCGCACCTGGCCCTGCATGCATTCACGCGAGCCGATCTGTCCCGCCTTCCACTGGTC
TTCCAGTTGCTGCCAGCCCGGCTGGCCGTACTTCTCCAGCAGCGAGTCGATGACATCTTC
GAGGCTGATGGTGCCATCGAAGTCACACAGGATGCTCCAGTGCATGGGCAGGTCCGTCGA
TGAAAGAAACGTCCGGCACGATGCCGGGGCAGGCTCAATGTAGGCAGGCAGCCTTTCTCG
TTCCTTTCCTGTTGAAAGCCTGCACCGCCGGGTGGGGAAAGTGTTCAGGAATCGAGCGTG
CTGAATGGGCGTGATGCCGTGAAAACCGCGCTTTCAGGGCTGCGCAGCGGCCAGCGCCCG
CAGGATCTGCGCGGTCTCTTCCCGGGTCTGCCAGGCGCTGTTGCCGAGGGTCAGCATGCG
TGCGGCGAAGTCGCGCGCGTTCGGCATGTCGTCCTGCGGCACGATGCCACGCAGGTAGGC
GTAGTCGGGCAGGGCATGGATGAACATGCGGCTGGCACCGAGGCCGCGCGGCCACAGTTC
GTCCAGTGCGGCATCGCGCGCGCGCTGGCTGGGCAGCAGCAGCATCAGCATCGGCCAGGT
GCCGCCGGTGCCGGCCAGGCCATCGACCACCTCCACCGCCGGCAGCTGTGCCAGCTGCAC
ACGCAGCTGCAGTGCGCGCAGGCGCCCGGCCTGCAGGAACGCAGGCAGCCGCCGTGCAGC
GTGGGCGCCCACGTTCTGCCGCCACTGGCTGACCCGGTGCTGGGGGATGTCCAGCGGGAA
AATGTCTCCGACCGCGTCTTCCAGATCGCCGCGTTGCAGGGCGCTGCGCAGCGGATTGCC
GTACACCAGCGACAGCAGCGAGGGGCGGTAACAGGCGGCAAGACCCAGCAGCTGCACGCT
GCGAAGCAGCTCCCAGCGCAGGCTGAAACGTACCTGTTCGGCGGCATGTTCGGCCAGCGC
GGCGCGCAGCTCGTCATCGCGGCTGACCAGTAGGCCGCCTTCATGCAGGCTCAGCCCCTT
GCCGGCGGCCAGGCTGAAGAATCCGATGTCGCCACGCAGGCCCACGCTGCTGTTGCCGAC
CCGTGCGCCCAGCGCCTGTGCGGCATCTTCGATCACCCAGGCGCCGGCGCCGCGTGCGAC
CTCGCAGGCCCGTTCGACATCGGCGATGCGCCCGCCGAGGTGGGTGGGCAGGATCGCCAG
CGTCCGTGCGTCGGCCAGGCGCGAGAGCTGTGCCGGATCAAAGTCGAAATGGCCACGCCG
GGTATCGCACAGCTGCACGCGCAGGCCGAGGCTGTGCACCGCGATCGGCACCAGCGGACA
GGTATAGGCCGGCAGGATCACGGTATCGCGCTTGGGCGCGCGCTTGCGCAGGGTGCGCAG
TGCGATCAGCAGCGCGTGGGTGCCGGAACAGGTCAGCTGCAGCGGCGGTGTGCCGAGCTG
GGTGGCCAGGATGTCGCGCAGGTCGCCGCCGCCGGGAAGGAAGTCGCTGGCCTGCATCGG
CAGGCCAGCGGTCGGCGGCAGTTCGCGCGCGAACAGGCTCATCGCAGCCCGCTCACGAAG
TGCTGTCAGCGGGGCTGTGCGGATCATCCGCTTCGGCGCGGCCGAGGCAGACGATGCCAG
CCACGATCAGTACCGCACCGACAAGGTGGTGCAGGGTCAGCGGCTCTTTCAGCAGCCAGG
CCGACAGCAGCAGCACACTGATCACCTCCAGGTGCGAGGCCGCGAACGCCGGGCCGATCG
GCGCATGGCGCAGCAGGCTCATCCAGGTGAAGAACGCGCCGATGTAGCCGAGGACCGCGC
CGTATACCCACGGCTGCGACAGCACGCGCAACAGCCACGCGGTGTTGGCCTCGACCGGCA
GCGCGGCGTCACCGGCGTACTTGAAGCACAGCTGGGCCAGCGTGTCGAAGGCCATCAGCA
GGGGAAAGCCGATCACATACAGGCGCCTCATGAGCCGGCCCCCACCACCGCCACGCCCGC
CGTGACCAGCAGCATGCCGGTCACCCGCAATGGCGTGAGCTTTTCGCGGAACAGGATGCG
GCCGGCGATCATCAGCGCGACGATGTTGATCGAGCCCAGCAGCACGCCCTTGGACAACGG
CACCAGCGACAGGAACGCGATCCAGGCAACGAACTCAAGCACGTAGCAGGCGATGCCGAT
CCACAGCCAGGGGCGGCTGAGCATGTGTTTCCAGCGTTGCAGTCCTTCGCCATCCTGCGG
GTCGCTGGCGGCGGCCTTGAAGGCGAGCTGGCCACCGGTATCGAGCACCACATTGGCCAG
CCACAGCAGCGTGGCGAGTGCCCCCATCTCAGGCCACCGCCTTGAGCACGCCGCTGCGTT
CACCGATTTCGGTGAAGAAACGCGCGCTGCGGCGGATCACCTCGCGGCGTTCGCGGTCGA
TCGTGATCATGTGGTAGCTGTCTTCCAGCACCACCAGTTCCTTCGGGCCGCTGACCCTCG
ATATCACCAGTTCGGCGTTGCCCATGCTGGCCACGTCGTCTTCGCGGGCGTGCATCACCA
GGCACGGTGCGGTGACCTGGTGCAGGTGGCGGCGGGTCCAGTTGCTCAGGGCGCGCATCT
CGGCCAGCGCGTGCCAGGGGTTGCCCGGCAGGCCGGCCGCGGCGCTGTCGCCGGACAGCA
TGGCGGCACTGACCTGCGCACGCAGGCGCTCGTCACGCAGGCCATAGGGCGGCTCTTCCA
TGAACATGCGGTCGCGGCCGATGTTGAAGCGCTTGAACCACGGCAGCAGGAACGACAGGC
GGGCCACGGCGGGAATGTTCCAGCCGTCGTAGCGGAAGGTGGCGCCATACACGCCGACGC
CGGACACCCATTCGGGGCGGCGTGCAGCCAGCGCCAGCGCCAGTACCGCGCCCATCGACA
GGCCGCCGACGAACAACTGGTCGACCTTGCCACGCAGGCTCGCCGCTGCATCTTCCACGC
CCTGGTACCACTGTTCCCAGGTGGTCGCCAGCAGGTCATCCACGGTGCCGCAATGGCCGG
GCAACTGCACGCCGTGTACGGTGAAGCCGGCGTTGTTCAGGCCCTTGCCCAGCATGCGCA
TTTCCGCCGGGGTGCCGGTCAGGCCGTGGACCAGCAGCACGCCCTGCGGGCCACCGGGGA
GGAAGAAGTCGTGCGATTCGGTCACCTGGCGGCTCCGGGACGGCAGTGGGGATGGTCAGG
ATCGCAAGCGCGATTTTCGCCAGCCTTTCAGCGCCCCGGTACGGGTCAGGGGGCCTTCAG
CAGCGGCAGTGTGATGGCGACCTTCAGGCCCCCACCGGCGCGGTTGAGGAAGGTCAGGCG
GCCGCCGGAATGCTCCACCGCTTCGTGCGCGATGGCCAGGCCCAGGCCGGTGCCGCTGGC
TGCGGTGCCAGGCGCACGGAAGAAGCGCTCGCCCAGCCGTGGCATCACGTCCTCGGGCAC
GCCGGGGCCGTTGTCCTCCACGTACAGTTCGACGTCATTGTCATCCAGCGCATGCACGCC
GACCGTGACGGTCGCATCGCGGCCGGCATAGCGCAGCGCGTTGTCGATCAGGTTGTCCAG
TGCTTCCTGCAGCTGGGCACCGTTGCCGAGCACGCGCAGCGGGTGGGGGCTGCCGCGGTA
GCCCAGATCGATGCCATCGCGGATCGCTTCGGGCACGCGCATGCCGACCCACTGCGGCAC
CAGCTCGCACAGGTCCAGTGCCTCCACGGTATCGGGCACGGTCTGCGCCCGGCTCAGTGC
GAGCAGCTGGGTGCTGACCCGGGCGGTGCGCTGGTTGAGCCGGCGGATGTGCTGCAATGC
CTCGCGCACCGTGTCCGGGTCACCATGGGCCAGTGCCTGGTCCACGTGCAGGGCCATGCC
GGCCAACGGCGAGCGCAGCTGGTGCGCGGCGTCGGCGATGAAACGGTTCTGCAGCGTGAT
CATTTCCGCCTGGCGCGCGAACAGATCGTCGATGGTGCTGATCAGCGGCTGGATCTCTTC
GGGCACGTCGGCATCGGAGATCGGTGCCAGTTCGCCGCGGCGCTGCGCCAGGCGGGTCCT
CAGCGGGGTCAGGATGCGCAGGCCATGGGTCACCCCGAACCAGACCAGCGCGGCGGTGCC
CAGCGCCAGCATGGTCATCAGCGGGATGATGATCATCAGGATCTCTCGCGCGCGCTGGCG
TCGTTCGGCCATGCTTTCGGCCACCGTCACCGCCAGCTGGTCCTGCGGATCGTTCATCGC
ACGCGTGCAGACGGTGGCCATGCGCACCGGCTGGCCGTTGAGAATGCCATCGTACAGGGT
GGGGTCCACGCCGGTGCATTCCTGCGAAGGCGCGTAGGCACTGAAATCCGCATTGCCGCT
GAGTGTCCCCTGGCGGCTGCTGTCCACGTTGAAATAGCGATGGCCGTCGGGCTCGTATTC
GATCAGGAAGCGCGCCTGCGGAGACAGGTCGCTGGTCACCGGCATGGTGCTCAGCATCTG
CGCGAACGAGTGCGTGTCGTCGATCAGGTTACGGTCGTGGATGCGGTTGGAATAATCCAA
CGCAACGTAATAGGCCAGGATCGTATTGAAGGTAAGCAGGCCCAGCATCGGCAACGCCAG
GAAGGCGAGCAGGCGCCGGCGCAGGCTGGGGGGGCCGCTGATCACGGGGCGCTGTCGTCC
TGCGCGTCTTCCAGCATGTAGCCCAGTCCGCGCACGGTGCGGATGCCCATGCCGCCGGGC
TGCAGCTTGCGGCGCAGGCGGTGCAGGGCGATGTCCAGGCCGTTGTCGGTCAGGTCCTGG
CCCCAGTCGCACAGCGCCTCCACCAGCTGTGCGCGCGAGACGATGCGCTCGGCGCGTACC
GCCAGTGCCGACAGCAGGCCGAACTCGCGTGCGGTCAGTTCCAGCGACTGGTCGTCGATC
CACACCCGATGCCCGGCCAGATCGATGCGCAGGCGGCCGATGCGCAGGTCCGGGTTGCCA
TTGCTGGTCACGCGGCGCAGCTGTGCGCGCACGCGGGCTTCGAATTCGTCCAGTGCGAAT
GGCTTGACCAGGTAGTCGTCGGCACCGAGGTCAAGCACGCGCACGCGTTCGGCCAGGCCG
TCGCGGGCGGTCACCACCAGTACCGCCAGGCCATCGCCGCGCTGGCGCAGGCGCTGCAGC
ACGTCGCGGCCATCCAGCTGCGGCAGGCCCAGGTCCAGCACCAGCAGCGCGTATTGGGTC
GAACCCAGCGCGGCGTCGGCGTGCGCGCCGTTGTCGACGTGGTCGACCACATGCCCCTGC
CGGCGCAGCGAGGCGCACAGGCCGGAGGCGATGTCCGGGTCGTCTTCAGCAATCAGAACG
CGCATACACAGAGGGCTCCTCGGGCGGGGGGGGAGGGGCGGTCCCGCCGGCCCGGTGCAG
ACCGGTCGGCGTCTCGGCTGCGGAGGATAGCGGCAAACCGGGTGAAGAGGGGGCGGCTAC
TCCTCGAACTGTGAGAATCCGCAGAGGCCGAAATTCACGTTCCTTTCTTTCGACGTTATC
GAGCGCTTGATTTGAATGGAATGACACTGAGTTCTATGGATGTTGTTGGGATTTTGCTAT
CAGCTGGATCTTCTGTGCTCGCAGTCCTCGTGTTCCTTAAATGAGTTGAGTTTCTTATTT
GGATTAGAGTCCGTCGTCAAGCGAGTTTACGTAATCGGCAATGATGTCTCCATGGCAGGC
GGATGGCTTGCAGTGACATCCAAGAATTTTTCCTCTGATTGATTCTATGTTGGCGTCGTG
ATTTTCAAAAAATCTGAGGAGCTTTCGATCAAAATCATATTTATACTTCCTTAGCACTTC
CTCGCGATCTCCTTCTCTTCCGATTGGATACGGATTTCCCCAGACTGTTCCTCGTCCTAT
GTACACGTCAAAAATTTCACCTCTGTCCTTGTTTGCAACTGTCGTTAGTTTTATGGGTAT
TCTCTTCTGTGGAATATTTCTTTTTGTCAGTGCGGTTATTAGTGATGGGTCTGATCTCTG
GTCCAGGAATAGTATTGCGTGTGTGCAGTCATTTGCGGCGTCTTCTGTTTGATGGAATGT
GGATCCGTTCGAAAGGCAGTAGCTGGCAAGGAGTTCTTCTGGGTCGCAAATTGCCGAAAA
TGATGGCTTGCTAATTTTTGAAGTGTAATTCCTGATCTTTCTGTTGAATTTATCTTGCGA
TTTGAATCCTTTTGGGTAGTTTACAAATATGTTGTTTTCTATTTTAGGTGAATTATTTCT
ACTTTCTCGTCGTTCCATTTTCTTTTCAAGTATTCGGCCACTAGGCGGCGGTGGCAGTGG
TGGGGTTTATCTTCGCTGCAAAGGAGGCAGCTGTGCTCAATTACGCTCTTGTCCAGGGTG
TGTTCGATGTTTCTTTTTTCCATTAGGTTGATGAATTCGGACTCATACGATTCCCATGAC
ATTTTTTTGTCTTGATATGCTTTGAGTGCTTCCTTCTGTGGTGCAAGGTCGGTGATGTGG
ATGTACTCTATTCCACATATTTTCTTTAAGAAGAATTTTAGGTCGTCTCGCTTGGCGAAT
CCCGAAAGTTGGGAGATGTTGTTAAGTCGGACGTCAATCAGTGTTTTTGTGTTTGACTCT
TCCAAAATTCTGAAGAAACGCTGCGCAGACTTTTTTGTGAATCCGATGGTTGATATCTTC
ATTTTATAATTAAAGTGCTGCTGCTACGAGTTTGTAGGCGTGGCCCTTGTAAGGCTCGCC
AAGGCTAATGGTGAGGTGGGTGACTGATGCGTCCTTGTACCTCCCGTTCTCCATGGATAG
GTACCTCTCTATGATTGATGGGTCGGTAACCTTTAGGGAATATTTAGTTTCGTTAAAACT
AAAGTGAGCCCTAACCGATCTTTTGTGGTCGCCAAAGCTGGCTCCCTCAGCGAGTACTGT
GAATTCAAGATCCTGTGGCTGTATCAGGTAGAGGGTTTCTCTCTGGTGTGTAAGAATGTT
GATATCGACACGGTCGTTGAGTCCCGAATAGGATGAGTCGCCGTTCTCCCAAAGTGTGCT
TGGCCTGTCTTCAAGGGTTTTCAGAATTGACTTATCGAAAGTCGACTCTTTGATCCAGTA
GTGGCGATTATCAATAACAACGTTTTCTTTCTGGAACTGATGGTTGTCTTTCTTTAGTAC
GGCTATGTTGATTACGTCGAAGACTTGCGCCGTTTTTCCAGATTCGTAAACCCGGTCCTG
TTCTGTTATCTCTTTCCCTTCGGTCGTGCCGACGGGTCTAATCCACACCCAATCGCCGCT
ATTTAGCCTTATCTTTCCAGCTATGCATCTTCCGCTGTGCTTCTTTGAGTTGGCTAGACA
GTAAAAGTCGTCAATTCGTTGCATTAGATCAATCCTTGATATGAACGGCGTTAGGCCGAA
CATAGCCTGCCACGAATTTGGAAGCGGTTGTAGTGCTCCTGCACGGTCCGATGCTTACTG
TTGCGGATGGATCATTTGCTTGTTTCTTTTGCCCAGCCTTCTGCCAGCGGCACCCGTGAG
CCGTCCAGCAGGCCGCGGCTGAGCCTGCCATCCTCGATGAACAGCAGTTCGCCGTTCTCG
CCGTTCTTGATGCTGCTGTCGATGGCGATCACGCGGTCGCCGTGGAAGCTGCTGACGTGT
GGCATCGAGGTATGGCCAACCACGATGCGCTTGAGCTGCAGGCGGTCGAGCACGGTCTGT
ACCCCCGCGGTGTCGAGGCGGCCATCGAAGTAGCCGCGGTACCAGATCGGGCTGGTCTTG
CCGTCATACAGCGGTGCGGTGGCCGGGTCGGCCTTCACTTCGGCCTTGGGCAGGCCCAGA
GAGGCCTGGTAGGCCGCATTGGTGCGTGCCGGGTCCAGCGCCAGCTGCACCGCTTCGGGC
GAGATGCCGCCATGCAGGAACAGGGTATCGCCAATCTTCAGCAGCACCGGGCGGGTGCGC
AGCCACTGCCCGATCACCGAGTCGGCGCCATACAGTTGCGGGTAGCTGCGGCCCAGCAGC
TGGGCGCTGCGCAGGTACTTCGGGTTGACGTAGCGCAGGTCGTCGTACAGCACCATGGTT
TCGTGGTTGCCTAGCACGAAGTGCACTGCGCCACCGGCGGCGGCGGCCTGCTGCTGCAGG
CCGTACAGCAGCCAGAACGCCTCGGTCACCTGCGGGCCGCGGTCGAATACATCGCCAGCG
ATGACCAGCGTGTCCTTGCCCAGGGCCCAGCGATCCTGGGCGTCGATGACCTGGTGGGCG
CGCAGCAGGCGCACCAGCAGCCCGTACTGGCCATGGATGTCCGACAGCGCGACGATGCGC
GGCGCGGCCGGCAGCACGGAGACCGAGGCCGCATTCGGCGCGGCCACGTGCACGGTGTGT
TCGTAGCCACAGCGCGGCGCGATATCGGTGCCCGTCGTGTTGATGGCCAGCGAGCGCGAC
TCGACCTTGTCGTCGCAGATCCACTTGGCCTGCAGCTGGTCGCCCCGGCGGAATACATAG
GGGCCATCGGCCTGCACGTGGTCGGCGGGCGCGGCAACCTCGCGGGCCTGCGTGGTTGCT
GTGGCGCAGGCCAGCAGCGGCAACAGCAGGGCGGTCAGCAGGAAAGGGCGATAGCGCGGC
ATCGGCGGCGTCCGGCGGCGGAAACCTCCGATGCTAACCGGCGCGGCCGGATCGTGGTGT
GCGCGAATGGGCGGATCAGGCGCCGCGCCGGTCGTCCTTGAGCTTGCGCACGCGGGTGGC
GGCGGCCTGCAGCGGCTGACCGTCGCGCCCGTGTGGCTGCATGTAGGGCAGTGGTCGCCG
CGTGCTGGATTCGATCAACTGCGAATGGGCTTCACCGGCGCTGAAGCGATGGCGTTCTCC
CCACTGGCGCAGCGCGACCAGCAGCGGGAACAGTTCCTGGCCGGCGTGGGTGAGCACGTA
TTCCTGGTAGGCCGAGCCATCGGAGGCCGGTTGCAGTTGCAGGATGCCGGCCTCGACCAG
CCTGCGCAGGCGATCGCTGAGGATGTTGCGCGCCGCGCCGAGGCTGCGCTGGAAGTCGCC
AAAGCGCGTGACGCCGTCGAAGGCATCGCGGATCACCAGCAGTGCCCAGCGATCACCGAG
CAGGTCGGCGCTGCGGGCAACGGGGCAGGGACTGTTGGCGTGCATGCTGTGGCCTCCGAA
TGTGGTTGCAGTTTAAAACCAATGACGATAGCCTGCATCAAGTTTCAAATTGCAACTACA
TCATGAGCGCATCGATGTCCCGCCCATTGCTGACCCTGCTCGCGGTCGCGGCCGGCGCCA
GCGTTGCCAACGTCTATTACGCGCAACCGCTGCTGGATCGGCTGGCTCAGGCCTTCGCAC
TGGACCGTGCCGTGGCGGGCGCAGTGTTGGCGGCAACCCAGGCCGGCAGTGTGCTGGCAT
TGCTGGGCCTGCTGCCGCTCGCCGATCGCGGTGACCGGCGACGCCTGCTGCGGATGCAGT
TGATGGCGCTGGTGCTGGCCCTGCTGTGGCTGGCAGCGGCACGCACGGCCGGTTGGCTGT
TGTCGGGCATGCTGCTGGCCGGGCTGTTGGGCACCGCGCTGACCCAGGGCTTGATCGCCT
ATACCGCCACGCTTGCGCCGCCCGAGCAGCGCGGGCGCCTGGTGGGCGTGGTGCAGGGCG
GCGTGTTCATCGGCCTGTTGCTGGCGCGCGTTGTATCGGGCGCGGTCGCGGCCACCGTCG
GCTGGCGGGCGGTCTATCTGCTGTCGGCAGCGCTGATGGCGGCCCTGGCCGTGCTGCTGT
GGCGGCGCCTGCCGGCGGTGCCGGTGCCGGCGGTACCACCGCGCTGGCGCGAACTGCTGG
GTTCGATGCTGGGCATGCTGCGCCGGGACCGCGCGCTGCGCGAGCGTGGGCCGCTGGCAT
TGCTGCTGTTTGCTGGCCTCAACGTGTTCTGGGCGGCGGTGCCGCTGCCGTTGTCGGCGC
CGCCGTTGCAGTGGTCCACCGCGGCCATCGGCGCACTGGGCCTGGCCGGCGTAGTGGGCG
CCTTGATGGCGGCGCGGGTCGGGCACTGGATGGACCGCGGTTTCGCCGGTCGGGTCAGTC
TTGGCGCGTTGCTGCTGATGCTGGCCGCGTGGTGGCCGCTGCTGGGCCTGCCGCAGGCGC
TGTCGTTGCTGCTGCTGGGCGTGATCGTGCTCGACCTCGGTGGGCAGGCACTGCACGTAT
CGAACCAGGCGCTGCTGCTGCGTGCACCGGCAGAACAGCATGGACGCCTGGTGGCGTTGT
ACATGCTGTTCTATGCAGTGGGCAGTGGTGCCGGTGCGGCTGCCGGGCCCTGGATGCAGG
CCCGGCATGGCTGGCCTGCCGTGTGCCTGCTGGGTGCAGGCATCGCGGCGCTGGCGCTGT
TGTGGTGGGCAGCATGGCGGGTGGTGGCGTCCAATGCATCGGCTGGCGCGCGAACCGGTA
GAGTCGACTGTCGGTAGAGTCGACTGTCAGTCGACTGCTCTTCGCCCCGCGTGCGAAAAA
TCCCGCGCTGCGCGCGATAGTCGACCAGCGGTCGACTCTACCTGTCCTGTCGTCATCGCT
GCAGTGCGCGCCGCCCCGGGGCTTCCTCAAGGTCCGCGCTGGCCACTACCACGCGGTTGC
GGCCGCTGCGCTTGGCCTCGTACATCGCCGCATCGGCCCGTGCCATCAGCCGCTCGTAGT
CCGGGTGGCCGTCATGGCCGGCTACGCCGATGCTGGCGGTCAGTGCCAGTACCTGGCCGT
TGGCCAATGCCACCGGTGACTGCGCGATCTGCCGCCGCAGGCTTTCGGCGATCACCGCGG
CCTGTGATTCGCTGGCCGCGACCAGCACCACCACGAACTCCTCGCCGCCATAGCGGAACA
GGTAGTCACTGCCGCGGGTCAGCTGGCCGAGCAGGCCGGCGACGTGCTGCAGCGCGCGGT
CCCCGGCGTCGTGGCCGTGGCCGTCGTTGATCGCCTTGAAGTGATCCAGGTCGAGCAGCA
GCAGCGAGAATGGCGTGCGGTTGCGCGTGGCCAGCTCGATCTCCCGGCGCAGCACGGTAG
GCAGGAAGCGGCGGTTGAGCAGGTTGGTCAGCGCATCGCTGCCGGCATCCAGCTCGCCGA
TGCGCTCGAACAGCAGCGTCATCAGGGTGCGGATGGCGGCCAGGTCCTCGCGGATGGCCG
ACAGCACCGCCAGTCGTTGTGCCGGGGCATCGTTGCTCGCCCGCTGCAGGTTGCTGTCGA
TGCGGGCCATCAGCTGGCCGACCTGCCGGGTCTCGCTGCTCTCGCCGAAGCTGGGGATGC
CCTTGTGGGTGAACCACAGGCCGAACTCGGAAGTGGCCAGGCTGGCGCTGTCGCTGGCCT
GTACGTGGCCAGCGAGCGCGTAGAGCAGGGCGTTCTCCCAGTCCAGCAGCAGTGCGCGCT
GGCGTTCGCGTTCGGTGCCGACGTTCTGCACCAGCGAGAACAGCCGGTACGCCGCATCGG
CACGGGTCGAGCGCTCGCGTGCATGGGTATAGGCCAGGGTCATGCCTTCCATGGCGATGT
CCATGATCGCGCTGAGGCAGTCGATGGCGGCGAACGCAGTGGCACTGTCGGGCGCGTCGT
CGTGCAGGCGCACGAACAGTTCGTGCTTGAGCACGCGCGCGCCGCGGGTGACCAGGTCCA
CCGGAATGCCGACCCGGGCATGCACATCGCCGATTACCCGCTGCGAGGCAACGGCGCCGG
CAATACCGTCGGCATTGGTGGTCAGCAACTGCACCAGCCAGCGCTGCATGGCCGGCTGCA
GGCGCTGCTTGACCTGGTCGTGGGACAGGAAGCGGCGTGCACGCCCGTCCTGCAGCAGCA
CCTCGTAGAAGCGTTGGGCCAGCGCCGGCGGGGCATCGGCGGCGGCGGCGTGCAGCAGCG
CGGTGGCGGCAGGGCCGGCCTGTTGCAGGCAGTGCTGCCAGGCCTCGGCCAGCGGTTGGC
TGGCATCGTCCAGTTGGGGTGGTTCCACGTCGATCTCTGACTGCGTACGGCAAACCACGG
GTATCGGCCGCGGTGGCGCACGGTTGATGGCGGGTTGGCCGGTCAGTTTATGCGCGATGC
AGGGTTGCACGGCGCGCAAAGCACGTCGGCGCCGCGGCGGCAATGAGTGAACGCATTTGA
GAATCACTCGCATTGATGGGAGAATGCGCGCACGGATCGGCCCGCAGGCGACTGCAGCGA
CGCTCCGCCTCCTCCTCGTCGTTGCCTCAAGCCCTTTGCCAGAGGCCCCGTTGCCCTGCC
AGAAGGTCCAGATCATGTCTCCTGCCGTTGTCCTTTCGCCGCGCCCGCTGGCGCTCGCCG
TTGCCGCCCTGCTGGCGGGAAGCGCCCTGACCGCCCAGGCCGAAACCGATGCCACCGATA
TCGACACGGTGCATGTCACCGCCTCGCAGATTGCCCGCCAGGCACTGGGTACCTCGACCA
TCACCGCCGAGGACATCGCCAAGCGCCCGCCGGCCAACGACATCGCCGAGCTGCTGCGCA
CCATGCCGGGCGTCAACCTCACCGGCAACAGCGCCTCGGGCCAGTACGGCAACAACCGCC
AGATCGACCTGCGTGGCATGGGGCCGGAAAACACCCTGATCCTGGTCGACGGCAAGCGCA
TCGGTGCGCGTGACGCCGTGCGCATGGGCCGTAGCGGTGAGCGCAATACCCGCGGTGATA
CCAACTGGGTGCCGGCGGAAATGATCGAGCGCATCGAAGTGCTGCGCGGCCCTGCGGCGG
CACGCTATGGCTCCGGTGCGTCCGGCGGCGTGGTCAACATCATCACCAAGCGCCCGACCG
GCGACCTGACCGGAGCGGTCGACCTGTATGGCCTGGTGCCCGAGCACAGCGCCGAAGGCG
GCAGCGAGCGCGTCGGCCTGCAGCTGAGCGGGCCGATGACCGACACCCTGTCGTTCCGCC
TGTACGGCAACCTCAACAAGACCGACGCCGACTCACTGGACCTCAACCGCCAGTACGCCA
CCAACCCGAACGCGGTGCCACCGGCTGGCCGCGAGGGTGTCAAGAACCGCGACGTCAACG
CGTTGCTGCGCTGGGACATCACCGCCGACCAGGTGGTGGAGTTCGAAGCCGGCACCAGCC
GCCAGGGCAACATCTACGCCGGTGACCGCGCGGTCAGCACTACCGGTACCTCGACCGGCG
TTGACCTGGCGGCGCTGGCCGAAGGCGAAGCGGAAACCAACCGCATGTACCGCAACACCG
GCGCGATCACCCATCGCGGCCGCTGGGGCGACGTGACCTCGCGGGTGACCGCCGCGGTGG
AAGCGGTCAACAACTCGCGCATCAATGAAGGCCTGGCCGGTGGCCCGGAAGGCAGCTTCA
ACGGCACCGACTGGTCGACCTCGCGCCTGCGCAACTACCAGCTGGATGGCGAAGTGAGCT
TCCCGACCTCGCTGGGCAGCGCCGAGAACATCTGGACGCTGGGCTTTGAATACCTGGACA
GCCGCCTGACCGACCCGTACTCGATGAGCCAGTCCAGCAGCAGCGGCGGCGGCATCCCGG
GGCTGTCGGCCGATCGCGCGCGGGGCAAGGCCGACGCGCAGACCACCGCAGTGTTCGTCG
AAGACAACATCTACCTGGGTGAGCGCTGGATCGTCACCCCGGGCCTGCGCTTCGACCACC
ACAGCCAGTTCGGCAACAACACCAGCCCCAGCCTCAATGCGCAGTTCCGCATCAACAGCG
ACTGGGTGGTGAAGGGCGGCATCGCCCGCGCGTTCAAGGCGCCGAACCTGTACCAGTCCA
ATCCGGACTATCTGTACTACACCCGTGGCAACGGCTGCCCGAATGCACTGCCGAGCCTGG
GTGCCGGTTGCTACATGCGCGGCAACGCGGACCTGAAGGCGGAAACAAGCCTGAACAAGG
AACTGGGCATCGAGTGGGCACCGCAGAGCGGCTGGCAGGCCTCGTTGACCTACTTCCACA
ACGACTACAAGGACAAGATCCAGGCCGGCTACACCCAGGTTGGCCTGACCGCCGACACCA
AGGGCCGCATCTTCCGCTGGGAGAACGCGCCCAAGGCGATCGTGCAGGGGCTTGAAGGCA
ACCTGGTGATCCCGCTGCTGGGCGAGCAGGGCAACCGCCTGAAATGGAGCAACAACTTCA
CCTACATGGTGGAAAACGAGAACAAGAGCACCGGCCAGCCGCTGTCGGTGATCCCGAAGT
ACACCGTCAACACGATGCTGGACTGGCAGGCCACCGACAAGCTGTCGGTGCTGCTGACCG
GCACGTTCTACGGCAAGCAGAAGCCGGCCACCGCCAACATCAACAATGATCCGCGCTGCA
CCGGCAGCTGCGATCCCTCGATCGCGCTGCAGGACCGCGGTGCCTACAACATCTGGGGCG
TGAGCGCGCGCTACAGGGTGACCGGGACCGTCAGCTTCGGCTTCGGCGTGAACAACCTGG
CCGACAAGCGCCTGTTCCGCGAGGCCAACAGCAGCGATGCCGGTGCGGCGACCTACAACG
AACCGGGCCGCGCGTACTGGGCCAGCCTGCGCTTCGGGTTCTGACCGCACGCGGACGCCG
GTCCGCTGCGGTCGCCAGGCCAGGCCTGGCGCTGCCGGCCACGCTCCGGTAGCGCCGGGC
CATGCACGGTGAGGGATCGCCTGGGCTGCAATGTTATAAACACCGTAATAGTCTCCCCCG
CCAGCACGGCGTAGCCTGCACCGCATCGCAAAGGAGCTGTTGCCATGGGCCACGACCACG
ATCACCTGCCATCCCAGATCCGCCACGAGAAACCCTTGTGGTGGGCGCTCGGCCTGACCT
CCACCTTCCTCGTCATCGAGGTGGTGGGCGCGTTCTGGACCAACAGCCTGGCGCTGCTGT
CCGACGCGGCACACATGGCCACCGATGCACTGGCACTGATGATCGCGCTGGTCGCTGTGC
GGTTGAGCCGACGCCCGCCGGACGCGCGCCGCACCTACGGCTATGCACGCCTGGAAGCGC
TGGGCGCGATGATCAACGGCGCCATGCTGTTCGTGGTCGCCGCCTACATCCTGTGGGAGG
CGATCGGTCGTTTCCGCGAACCGCAGGAGATCGCATCTTCGGGCATGCTGGTGATCGCCG
CCGCAGGCCTGGTCATCAACCTGATCTCGATGCGCCTGCTGCAGGCCGGCAGCGGCGAGA
GCCTGAACGTGAAGGGCGCCTACCTGGAAGTGTGGGCGGACATGCTTGGCTCGGTGGCGG
TGATCGCCGGTGCGTTGTTGATCAAGTGGACCGGCTGGAAGCCGATCGACCCGATCCTGG
CGGTGCTGATCGGCCTGTGGGTACTGCCGCGCACCTACGTGCTGATGCGCGAGGCGATCA
ACGTGCTGCTGGAAGGCGTGCCCAAGGGCATGGACGTGGCCAAGGTGCGCGACAGCCTGT
CCGGTCATGCTGCGGTGCTGGACGTGCATGACCTGCATGTGTGGGCGCTGGCCTCCAGCA
CGCCGGCGCTGACCGCGCACATCGTGATGCGCGACGGCACCGACGCCGATGCGCTGCGCC
GTGAGCTGGGCGGGCGCCTGCACGATGACTTCGGCATCGAGCACGTGACGCTGCAGATCG
AAGCGGACCACTGTGGTGAAGCCTGCGCTGGACCGGCGTCGGCCAAGGGCGGCGCGCAGC
AGGGCCATGAAGGCCACGACCACGGTGAGGACGCGCAGGGCCATCGCGGCCACGTGCATC
ATTGAATGAAAATGAAAGCCGCACCGGGGAATGCCCGGTGCGGTCATTCGTCCCGTCGCG
AGGCCAGCCGATCCGCCAGCCGGGTCGGTTCCGGCAGCCGGTAACCGCGCAGCGTGCGCT
GCACCCAGTCCAGCGCGGTATCGGCACTGACCCGATGGCCGCCGGCCACGAACAGCGGCT
TGCAGCGCACCTTGCTGCGCAGCACCCAGCCCAGTTGTTCGTCGCCATCCTGCAGCGGCG
CATGTGCACCGGCCTCGGCGCCCGGTTCGACGAACCGGCCCACCAGCTTCGACTTGGCCA
CGCCGATGCTGGGCAGGTCGGTGACCACGCCCAGATGCGCGGCCACGCCCAGCCGGCGCG
GATGGCTGATGCCATGGCCATCGACGAACACCAGGTCCGGCGTGCGCGGCAGCAGCGCCA
GCGCGGCCAGCAGTGCCGGCAGCTCGCGGAAGCTGAGCAGGCCGGGGATGTAGGGCATCA
CCGTGGGGATGCGCGCGATCTCCTGCGCCACGGGCTTCAGCGTCTCCACGTCCAGCAGTA
CCGCCGCGGCGCGGGTGATGGCGCCGTCGTCTTCAAAGCCAACATCCAGCCCGGCCAGCC
AACGGACGTCGCGTGGCAGGCGGTCCTGGCGCTCCACGCGGCCGGCCAGCTGGAGCTGCT
GCGCGCGTGCCGCGGAGACGCTGCCTTCCCAACATCCGGGATCGATCACCGTATTCATCG
GTCACAGCATCGCACGGGCGGCGCCACGGCCCGGTGAGCGGCGGCCGGGCTACAATGGCG
GCCTGCCTTTCCTCGCGTTGGAGACCCTGCAGTGACCCGTAAACTCGTACTGTTGCGCCA
TGGCCAGAGCCAGTGGAACCTGGACAACCGCTTCACCGGCTGGGTCGATGTCGACCTGAC
CGAGCAGGGGCGCCGGGAAGCGGCCGCCGCCGGTCGCCTGATGCGCGAGGAAGGCCTGCA
GTTCGACGTCGCCCACACCTCCGTGCTCAAGCGTGCCATCCACACCCTGCAGGGTGCGCT
GGCCGAGCTGGAGCAGGACTGGCTGCCGGTGAACAAGTCCTGGCGCCTCAACGAGCGGCA
CTACGGCGGCCTGCAGGGGCTGGACAAGGCCGAGACCGCGGCCAAGCACGGCGAAGAGCA
GGTCAAGGTCTGGCGCCGTTCGTACGACATCCCGCCGCCGCCGATGGACCTGGAAGATCC
GGGCCACCCGATCCATGACCGCCGCTACGCCGGTCTGGACCGCAACGCGCTGCCGGGCAC
CGAATCGCTGGCCACCACCCTGGACCGCGTTCTGCCGTACTGGCACGACGCCATCGCGCC
GCAGCTGAAGGACGGCAAGACCGTGCTGGTCACTGCCCACGGCAACTCGCTGCGCGCGCT
GTACAAGTACCTCAACAATGTCTCGCGCGAGGAGATCCTCGAGCTGAACATCCCGACCGG
CATCCCGCTGCTGTTCGAACTGAACGACGACCTGACCGTGCAGTCGTTCCGCTACCTGGG
CGACCCGGAAGCAGCGCGCAAGGCCGCCGAAGCCGTGGCCAACCAGGGCAAGGCGAAGTA
AGAAGCACAAGGCCGGCGCAAGCCGGCCTTCGCTTTTGTCGAGCCGAGCCCACGCTCGGC
CGGCGCTGTCGCAACCCGGTAGAGCCAACCCATGGGGGCTGCATCAGCCAGCTACGAGGG
ATCCATGCGGCGCACCTTCGGCGGCCGCAACGCGGCAATGTCGATGACGTGTTCCTGGCA
TATCACCTGATAGTGCGTGAATGGGCCCGGGTAACTGCCATCGGCAAAGGTGGCATGGTC
CAGATAATCGAGGAACTTCGAACGGCTGTAGCGGCGGAACAGGTTGCCGCTCCAGGTTTC
GGCGTCGTCCCAGCTCTGGTAGGACTCGTTGTGCACGGCGTAGCTGATGTAGTGGTCCCA
GATCAGCTCAAAACGCTGCGAGTGGGGCATCACCTCTATCGCACGCGCATCATCGATTGA
ACGTCCATGAGCGAGCTCCACACGGGAGGGCTTTCCGACCACCAGGCCTTCCTCGACGAC
CAGGCGCAGACGATTCGCTTCCGGCTCGCCGATGCCCGCCAGGAACAGACACTCACAAGC
GTCGATGGCCTGCAGCAGCGCAGCTTCGTCCATGGTCATGAAGTCCAGTGATCGCGGAAG
CCAGAGCATAGCGGCATGCAGACGGAGCCGCGCCATGCGCTCGTGACCTTTGGCCGGTCC
CCAGCGTCGCTCCCGCGGCTACCCTGTGAAATTACCCGCAGGAGAGCCTCATGAACGTCC
GCAACCTGGTCCCGCTGGGCCTGACCATCGCCATCGCTGCCTCACTGGCGGCCTGTGGCA
AGAACGAAACCGCCCCGGCGGCCAGTGCCGACGCCAAGCCGGCCTTCGACCTGTCGCAGA
TCAAGACGCCGCTGATCTCGCTCAACAGCGCCGACCTCGATCCGGCCATTCCGGCCTGTA
CCGACCTCAATGGTTTCGTCAACAGCAAGTGGCTGAAGGCCAACCCGGTGCCGGGCGACC
AGACCACCTGGGGCAGCTTCGAGATCCTGCGCGAGCGCTCGCTGGAAGTGCAGCACGCGC
TGGTGCAGCAGGCCGCCGCCAGCCAGGCCAAGGCGGGCTCGGTGGAAGCGAAGATCGGTG
ACATCTGGAAGACCGGAAACGATGAAGCGAAGATCGAAGCTGCCGGCCTGGCGCCGCTGC
AGCCGCAGCTGGACAAGATCACCGCGCTGAACGACACCGCCGCCATCACCCGGTACCTGC
GCGACAGCCAGGCCGAGGGCAAGGGCGTGCTGTTCTCGCTGTTCGCCAATGCCGACTACA
AGGATTCGGCCAACGTCATCGCCTACGTCGGCCAGGGTGGCCTGGGCCTGCCGGAGAAGG
GCTACTACTTCGACGATGCGCAGGCCAAGATCCGCGACGCCTACGTGGCCTATATCGCAC
AGGTGCTGACCCTGTCCGGCGTGGACGCGGCGCAGGCCGCCGAGCAGGCGAAGGCCGTGA
TGGCCTTCGAAACCCGCCTGGCCAAGGCCTCGATGTCGCGCATCGAAATGCGTGACCCGG
CCAAGCGCTACAACCCGCTCAGCGCGGCTGAGGCCGACAAGCTGACCCCGAACTTCAGCT
GGACCGCGCTGTTCGAGACCCTCAAGGTGCCGGCCGCGCAGAAGTTCTCGCTGGCCCAGC
CGGGCTTCTTCGGTGAAATGGACAAGATGCTGGCCGATGTGCCGGCCAGCACCTGGCAGG
CCTACCTGCGCTTCCACACCATCGACGATGCCTCGCCGTACCTGAGCAGCCAGTTCGAGA
AGGCCAACTTCGATTTCTACGGCACCACCCTGCGTGGCCAGAAGGAAATGCAGCCGCGCT
GGAAGCGCGTGCTGGAGTCGGTCAACGGTGGCATGGGCGAAGCCCTGGGCCAGCTGTACG
TCGACGCCGTGTTCCCGGCCGAGTCGAAGGTCGCCATGCAGCACCTGGTGGAAAACCTGT
CGCAGGCGCTGAAGGCGCGCCTGGAGCAGCTGCCGTGGATGGGCGAAGAAACCAGGAAGA
AGGCCCTGGAGAAGTGGGCCAGCTTCACCCCGAAGATCGGTTACCCCGACAAGTGGCGTG
ACTGGGCGGGCCTGCAGACCAACGGCGACAGCTACCTGGGCAACATGCAGGCGGCGCGTG
CGTTCAACTACCGCTACATGCTGGACAAGATCGGCAAGCCGGTGGACAAGACCGAGTGGG
GCATGACCCCGCAGACCGTCAACGCGTACTACAACGCCACCAAGAACGAGATCGTGTTCC
CGGCGGCGATTCTGCAGGCACCGTTCTTCGACGCCAAGGCCGATCCGGCGCTGAACTACG
GCGGCATCGGTGCGGTCATCGGCCACGAGATGATGCACGGCTACGACGACTCGGGCAGCC
AGTTCGCCGCCAACGGCAACTTCGACAACTGGTGGACCGACGCCGACCGCAAGGCCTTCA
CCGCGCGTACCGACCAGCTGGTCGCGCAGTTCGACGGCTATGAATCGGTGCCGGGCGTGT
TCGTGAAGGGCAAGCTGACCCTGGGCGAGAACATCGGCGACCTCGGCGGCCTGACCGTGG
CCTACGACGCGTTGCAGATGGCGCTGAAGGAAGACCCGAAGGCGAATGTCGAAGTGGATG
GCCACAGCCAGGACCAGCGCTTCTTCATGAACTGGGCCACCGTATGGCGCCGCAACTTCA
CCGATGGTGAGCTGCGCGTCCGCCTGAACACCGATCCGCACGCCCCGGCCAACTTCCGTG
CCAACGGCGCACCGTCGAACATGCCGTCCTATGCCGCTGCATTCCAGTGCAAGGCCGGCG
ACGCGATGGTGCGTGCCGACGACAAGCGCGTGGTGATCTGGTAATCGATCACCCGTGACT
GCGTGATGCGAAAGGCCCGGCGAATGCCGGGCCTTTTGTCTTCCAGGCCGGTAGCGCAGC
GCCGACTGGTAGAGTCGACTGTCGCGCGCAGCGCGGGATTTTCGCGATCTGGACGAAGAG
CAGTCGACTGACAGTCGACTCTACCGACGGGTCGTTTCACCTTCCGGAAGATCTCAGGCC
AGCTCCGGCTCCCGCGCCAGCATGCGTTGGAAGCGCTGCAGCACGTAGGGATCCACCAGC
CCTCCAGACTGCGAATCGATGATCCGCAACGCGGTTTCGTGCTCCATCGCGTCGCGGTAC
GGGCGCACGCTGGTCATCGCATCGTAGGCATCGGCGATGGTGACGATGCGCGCGCCCAGC
GGGATGGATTCGCCGCGCAGCCCATCGGGATAGCCGCTGCCATCGAAGGCTTCGTGATGG
GCGCGGATCAGCCGCGCCACGGGCGCGGCGTCGCTGCGGCCGGTGGCCAGGAAGATGTGC
TCGCCGCGCACCGGATGCTCGCGCATGATCGCGCGCTCCTCATCGGTATGCCGGCGCGGC
GCCAGCAGTACGTCGTCGGGAATGCCGATCTTGCCGATGTCGTGGAAGCGCGCGGCCAGG
CCGACCTGCGCACAGGCCTCGTCGTCGAGATCGCAGTGCGCGGCCAGCCGCTGCGCGAAC
AGGCCGACGCGGTCGCAGTGATGGCGGGTGTAGGCGTCGCGCATCTGCAGCGACATCGAG
AGGGCATCGATCAGGCAGGCCTGCGCGTGCAGCAGGTCGGGGGCGGGTACGGCGTCAGGA
AACATGGTCATCCGCCCGCACCGGGTGGGGGCCGGTGCGGGGTGTTCGGGGGGCGATCAA
CCCGGGGCGAGGGTGGTCAGAAGGGCGCGGGCCGCGTTGAAGCGGTCTTCCGGCAACGGC
AGCGGGTGCTTGATGCGCAGCTTGTCGGGCCCTTCCATGGCGTACAGGTTCGGTTGCTTC
TGGATCAGCTGGATCACCGCCATCGGGTCGATGTTCGGCTTGGATTCGAACACGATGCGG
CCACCATTTTCGCCCAGGTCCAGCTTGCGGATGCCCAGCGTGTTGGCCTTCAGCTTCAGC
TCGGCGATGGCGAACAGGTGCTTGGCCGCATCCGGCAGCAGGCCGAAGCGATCGATCATC
TCCACCTGCAGTTCGCGCAGCGCATCGCTGTCGCGCGCGCTGGAAATACGCTTGTACAGG
GTCAGGCGGGTATGCACGTCCGGCAGGTAGTCTTCCGGGATCAGTGCCGGCACATGCAGT
TCGACCTCGGCACCACGCACTTCCTCGCCGGCATCAAGGTCGGGCAGCTTGCCCTGCTTG
ATGCTGCGCACCGCGCGCTCCAGCAGCTCGGTGTACAGGCTGAAGCCGACCTCGGCCATC
TGCCCGCTCTGGTCCTCGCCGAGCAGTTCGCCGGCACCGCGGATTTCCAGATCGTGCGTG
GCCAGGGTGAAGCCGGCGCCCAGCTCGTCCATCGAGGCGATCGCTTCCAGGCGCTTCTCA
GCGTCGGGGGTGATCGCGCGGCGGTCGGGCGTGATCAGGTACGCGTAGGCGCGGTGGTGT
GAACGTCCGACGCGGCCACGCAGCTGGTGCAGCTGGGCCAGGCCGAAACGGTCCGCACGG
TTGATGATGATGGTATTGGCGTTGGGGATGTCGATGCCCGACTCGATGATCGTGGTCGAC
AGCAGCACGTTGAAGCGCTGCTTCTGGAAATCCAGCATCACCTTTTCCAGCTCGCGCTCG
GGCATCTGCCCATGGGCGATGCCGATGCGCGCCTCCGGCACCAGCTCGGACAGCTCGCGC
TGCATGCGGCCGATGCTTTCCACGTCGTTGTGCAGGAAATACAGCTGGCCACCACGCGCC
AGCTCGCGCTGGAAGGCTTCGCGCAGCAGCGCGTTGTCCCACTGGGTGATGAAGGTCTGC
ACCGCCAGCCGGTTCGGCGGCGGCGTGGCGATGATCGACAGGTCGCGCAGGCCGGCCATG
GCCATGTTGAGCGTGCGCGGAATCGGTGTGGCGGTCAGGGTCAGCAGGTGCACGTTGGCG
CGCAGCGCCTTCAGCGCTTCCTTCTGGCGTACGCCGAAACGCTGCTCCTCGTCGACGATG
ACCATGCCCAGGTCCTTGAACTTCACATCCGGCTGCAGCAGGCGATGGGTACCGACGATC
ACGTCGATGGTGCCGGCGGCGACCTTTTCCAGCTCGGCCTTGATTTCCTTGGTGGTCTTG
AAGCGCGACAGCACCTCGACCTTCAGCGGGTAATCGGCGAAGCGGTCGCGGAAGTTGCGG
TAATGCTGTTCGGCCAGCAGCGTGGTCGGCACCAGCACAGCCACCTGCTTGCCGGCACTG
GCGGCCGCAAAGGCCGCACGCACCGCCACCTCGGTCTTGCCGAAGCCGACGTCGCCGCAG
ACCACGCGGTCCATCGGCTGGCTGCTGGCCAGGTCGCGCAGGGTGGCGTCGATCGCGGCC
AGCTGGTCCGGGGTCTCCTCGAACGGGAAACCGGCCGCGAACGGCTCGTACATCGCGCGG
TCGACCTGCAGTGCCAGGCCGGCACGCGCCTGGCGGCGGGCCTGGATCTCCAGCAGTTCG
GCGGCGACGTCGCGTACTTTCTCGGCGGCCTTGCGCTTGGCCTTGCTCCACTGCTCGCCA
CCGAGCGAATGCAGCGGCGCGGTTTCCGCCGACGCACCGGAATAGCGGCTGATCAGGTGC
AGCTGGGCGACCGGCACATACAGGCGGTCGCCCTTGGCATATTCGATTTCGAGGAACTCG
CCGGGCATGCCGCCGACGTCCATCGCGATCAGGCCACGATAGCGGCCGACGCCATGATCC
TCGTGCACGATCGGCGCGCCCTCGGTCAGTTCACCGAGGTCGCGGATGATCGCTTCCGGC
TCGCGGCCGGCACGGCGCGTGCGCCGGGTGCTGCCGGCGCGCTCGGGGAACAGCTGGCGC
TCGGTCAGCACCGCGATGCGCGGATCGTCCAGCGCGAAGCCATCCTCCAGTGGTGTTACC
GCGATCGCGAAGCGCGCATCATCGGCGAGGAAGCTGGGCAGGTCGGCCACCACCGGCGGC
TTCAGCTCGGCGGCCTGCAGCACTTCCAGCAGCGCCTCGCGGCGGCCGGGTGAATCGGCG
GCGATCAGTACCCGGCCCGGATAATGGCCGAGGAAGGATTTCAGCGCATCGCCAGCGGGG
GCTTCGCGCGCGGCCACCGGCAGCGGTGGCAGCGGCTGGTCGCCCAGCGCGTGCGCGTCG
GCGATGCGCGCATGGTCAGCCGCCCACACCTCGATGCGCGGGGCATCGTTCAGGCGCTCG
CGCAGCAGCTCCGGCGACAGGTACAACGCCGACGGCGGCAGCAGCGGGCGCTCCACATCA
TGGCGGCGCTGCTCATAGCGGTCCGCAGTCTGCGCCCAGAACGCGGCGGACGCTTCATAC
GCACCGGCACAGACCACCGGCAGGCTGCCGCTGGGCAGGTAGTCGAACAGGGTTGCGGTG
CGTTCGAAGAACAGCGGCAGGTAGTACTCGACGCCGGCCGGCGCCAGTCCGGACTTCAGG
TCCTGGTACAGCGAACTGCGCCGGGTATCGACATCGAACCGCTCGCGCAGCGTGGCCAGC
ACGCGGGCGATGCTGGCTTCATCCATCGGCACTTCGCGGCCGGGCAGCATGTGCACCGCC
TCGACCTTGTCCAGCGAACGCTGGCTTTCCGGGTCAAAGGCACGGATCGAGTCGATGTCC
TCGTCCAGCAGTTCCACCCGCAGCGGCTCGTCGGCACCCATCGGGTACACGTCGAGCAGG
CCGCCGCGCACAGCGAAGTCGCCCGGGTCCATCACCTGCGGCACGTTGCGGTAGCCGGCG
CTTTCCAGGCGGCGCTTCTCGGCTTCCAGGTCCAGGCGCTGGCCGACCTTCAGGTCGAAG
CTGCCACCGATCACGTAGCTGCGCGGGGCCAGCTGCTGCAGCAGGGTCTGCACCGGCACG
ATCACCAGGCCACGCTTCAGCGCGGGCAGGCGGTGCAGGGCGGCCAGGCGCTGCGAAATG
ATGTCCGGATGCGGACTGAAGCGGTCGTAGGGCAGGGTTTCCCAGTCCGGGAAGGCGACC
ACCGGCAGGGCCGGATCGCCGCCGAGCAGGGTGTGCAGGTCGGCTTCGAGCTGGTTGGCA
CCGTGGTTGTCACGGGCGATCACCAGCAGCGGGGCGTCGTGCGCACGCGCGGCCTGGGCA
AGGTACCAGGCCAGGGCGGTCGGCGAGGCGGGGGCGCGCCACCAGGCGCGGAGCTGGCCG
GCGCGCGGCAGCGGCGGGGCGGGGTATGAGGTACGCGACATGGACCCCGGATTTTAGCAG
AAGCCCGATCGAAGCCCGGTGGGTCGTGCCGGCCGATTGCCGGCAGCCTCATGTGCCGTT
GGGGTAACGCAGTTCAGGCCAGCGGCCGGCACTACCGGCAGGCGTCGCCGGGCGGGGCCC
GGCGCATCTGTCAGTTGTCCAGCTCCAGCACCATCCGCACCAGGCCTTCGGCACCGGCCG
GGTGCGGGACCGGCTTGAAGCCCAGCGAGGCGGCCAGCTGTTTCATCGGCTCGTTCTCGG
CGGCGACGTCGCCGTACAGGCGGTCCAGGTACTTGCCGCGGCCCCACTTCACCAGCTTGC
GCATCAGCTGCCGGCCCAGGCCCTGGCCAATGAGGAAGCGGCTGATCAGGATCGCGTACT
CGGCTTCACGGGTGCCGGGGATGATCGAGGCCCGGGCGACCGCGCCGACCACCGCTTCGC
CAGCAGGCAGGGATTCGGCTGCGACCAGGGTGATCTCGGTCTTGGGATTCGGGTGGGTCA
GGCGCTGGGTGGTTTCCGGCGAAAGCTCGGTCACCGCCTGCAGGAAACGATCACGGATTT
CTTCCGGCCCGAACAGGCTGAACGCCGCTTGCAGCGGTGCGCCATCTTCCGGGCGGATGG
GGCGGATCAGCAGCTCGTGGCCGCTGGGAGCCTTGAAGATCTCATGCCAGGGCGGCATGC
GGTTGCGAGTGGCCATACCGGGTGATTCCTTGGTGGTCCATCGATTGTGGCATCACCGGG
GCTGCATTCCGTGAACGAAAGGCTCACGGCGGTACAGCCTCGTGAAGGCCGTCATTCGGG
GGCTTTGAGCCAATCGAGGCGGGTGCTGGCCCCCGGTTCGCCCAGGTGCTGGCGCAGCGC
CGGCAGGGCCGGGCCGACCACCCGGTCGAACTGCCACGGCGGGTTGAGCAGCAGCATGCC
GCTGCCGTTGAGGCGCAGCGGCGAGTCGTCCGGGCGCACCAGGAACTCGATCGTCATCGC
CGATTTCACCGGCAGAGCGGTGGCCTTGCGCAGGAAGTGCAGGATGGTGCGGCGCTGCTT
GATCGGGAACCACACCGCGCAGGTCGCCTGCGGCCAGCGCGCCAGGGTCTCGGCCAGGGC
GGCCAGAACGGCCTGGTACTCGGCGTCCTGGGCCTCGTACGGCGGGTCGATCAGCACCAG
GCCACGGCCGATCTTGCTGCCGTTGAACTTCGGCGGCAGCAGCGAGCGCAGCAGGGCATA
GCCATCGCCAGCGCGCACATCGACGCGGCTGTCATGGGCGAACAGGGCCTTCAGCGTGGC
CGTTTCGGCTTCCTGCAGCTCGCAGACCGCCATGCGGTCCTGCGCGCGCATCGCCTGTGC
GCTCAGCAGCGGCGAGCCCGGGTAGTTGGTCAGCGCGCCCACCGGGTTGTCGGCCTGCAC
CGCCTTCAGGTAGCGCTCGACCACCTCCGGCAGCCTGGGCTGGGCCATCAGCCGCATGAT
CCCGGATTCGGCCTCCAGGGTCTTGCGGCTCTCTTCGCTGGCCAGCAGGTAGCGGCCGGC
ACCGCCGTGGGTGTCGAGCACGAAGAACGGGCTGTCCTTGCGCTTGAAGCTGTCGATCAG
GGCCAGCTGCACGATGTGCTTGAGCACATCGGCGTGGTTGCCGGCGTGGAAGGCGTGGCG
ATAGTTCATGGGCGGCAGTGTACGGGGCGGCGGCCGCAGCGGCTATGCTGCGCGCCATGA
CAGCTCCCGTTGCCCATGTCCTGGTGGTCGAGGACGAAGCCGCCATCGCCGAAACCGTGC
TCTATGCGCTGCGCAGCGAAGGCTATGCCGCCAGCCACTGCCTGCTGGGCGGCGAGGCCC
TGCAACGGCTGCAGGCCGGCGATATCGACGTGGTGGTGCTGGACGTGGGCCTGCCGGACC
TGGGCGGTTTCGAGGTCTGCCGGCGGCTGCGTGCGCAGCCCGGACCGGCGGCGCAGCTGC
CGGTGATCTTCCTGACCGCCCGCAACGATGAAGTGGACCGCGTGCTCGGCCTGGAACTGG
GCGCCGACGATTACATGACCAAGCCGTTCTCGCCGCGTGAGCTGGTGGCGCGGGTGCGTG
CGCGCCTGCGTCGCGTGGCACCGGTCGTGGCAGCCCCCGGCGCAGATGCGGGCTGGCAGG
AACATGGCGCCTTCGCCATCGACCGCGAAGGCCGGCGTATCCGCTTCCGCGGCCATGCGC
TGGACCTGACCCGATACGAGTACGCGTTGCTGGAAGCGCTGCTGCAGCGCCCCGGTGCCA
TCCTCAGCCGCGCGCAGCTGATGGACCGGGGCTGGGACAGCAGCGCCGACAGTGCCGACC
GCACCGTCGACACCCATGTAAAGACGTTGCGCGCCAAGCTGCGTGCGGCTGGTGCCAGCG
ACGACCCGATCCGCACCCACCGTGGCCTTGGCTACGCGCTGGAGGTCTAGCCGATGCGTC
TGGTACTGAAGCTGTTCCTCGGCTTCTTCCTGATCACCGGCATCGCCGCGTTCTTCGTGA
TGCGCGTATTCGTCAACGAGGTGAAGCCCGGTGTGCGTCAGGCGATGGAATCGACCCTGG
TCGATGCGGCCAACGTGCTGGCCGAGATGGCCGCCGCCGACGTCAAGGACGGCACCATCC
GCAACGGCAGCTTCACCCGCAACCTGGCCAAGGCGCGGCAGCGCGACCTGAAGGCGATGG
TCTGGCGTTTTCCCAAGCGATCGCTGGATTACCGGGTGACCATCACCGATGCCAGGGGCA
TCGTCATCTACGACTCGCTGGGCCGCGACCTCGGGCGTGACAATTCGCGCTGGAACGATG
TCTACCGCACCCTGCGTGGCGAGTACGGCGCCCGCTCCAGCCCGGAAATACCAGGCGAAG
AAGGCGATACGGTGATGCACGTGGCGGCGCCGGTATACGACCCGGCCGATGGGCGCACCC
TGATCGGCGTGCTCAGCCTGGCCCAGCCCAACCGCAGCATCGATCCGTTCATCGCCGCCA
GCCAGCGCGCCATCATCGAGCGCGGCGCCTGGTTGATCGGGCTGTCGGCGCTGGTCGGCG
TGCTGGTGACGATGTGGCTCACCACCGGCCTCGGCCAGCTCAGCCGCTATGCACGCGCGG
TCAGCGCCGGCGAACCGGTGCCACCGCCACGGCGCCGCCGCGACGAGATCGGCGACCTGG
GCCAGGCGCTGGAAACCATGCGCCGCAAGCTTGAGGGCAAGGCCTATGTCGAACAGTACG
TGCAGTCACTGACGCATGAAATGAAGAGCCCGCTGGCGGCGATCCGCGGTGCCGCCGAGC
TGCTGCAGGAGCCGCTGCCCGAGGCCGACCGCGTGCATTTCGCGCGCAGCATCGTCGACC
AGCAGGAGCGGCTGACCGAGACCATCGACAAGCTGCTGGCGCTGGCCGAAGTGGAACAGC
ACGGCTGGCTGCAGACCCGCGATCCGATCGCGCTGCCAACGTTGCTGGCCGATGCGGCAG
CGGCGGCGCAGGTGCGTGCGCAGGCGGCCGGCGTGCAGGTCAGCATCGGCAGCGCGCCCG
ACCTGCGCGTGCAGGGCGATGCCTATCTGCTGCGGCAGGCGTTGCACAACCTGATCGACA
ACGCCATTGCCTTCTCACCGCCCGGCGCGGACATCGCACTGCAGGCCGAGGTGGACGGGC
AGGGCGTGCGCCTGCAGGTGGCGGATCGCGGTGCCGGCATTCCCGACTACGCGCGCGAAC
GGGTGTTCGAACGCTTCTATTCGCTTGCCCGCCCGGGCAGCGGCCGGCGCAGTTCCGGCC
TGGGCCTGCCGTTCGTGCAGGAGGTCGCGCGCCTGCACGATGGTCGCGCCAGCCTCGACG
CGCGCGACGGCGGTGGCACCGTGGCCAGCCTGTGGCTGCCGTTGTCAGTGCCGGGCCAGC
GTCCGCGCCGCTGACTTCACACTCGCTTCAACTTCGCCACAAACCCTGCTCACCGCAGCG
GTCCATCCTGCAGCCCTCTCCAACGAGGATGGACCATGAAATCCCTGAAGATGCTGCTGA
GGTTCGCCATTGTCGGCGGGCTGATCCTGTTGCTGCTGGTGCCGCTGATGATGATCCGCG
GGGTCATCACCGAGCGCAGCCAGTACCGCGACGAGGCCTTTGCCCGGGTGGCCGACAGCC
GTGCCGGCACGCAGCAGCTGGTGGGCCCGGTACGGGTGGTGCCGTGGGTGGAACGCAAGC
AGGTTGAACTGGTTGACCCGCTGGGCGTCAAGAAGACCGAGATCCAGGTGACCGAGGGCC
ACTGGCTGCAGATGCCGGCGTCGCTGGAGGTGGGCGGCGAGATGCTGCCGAGCCAGCGCG
AGGTCGGCCTGTTCAAGGTGCCGGTGTACAGCTGGAATGGCCGGTTGAAGGCGACCTTCG
CCGAAGACGACTATCCGGTGAAGAACGGCCGCACCTATGGCCAGCCCTATGTGGCGCTGG
GGGTTTCCGATGTGCGCGGCCTGGTGGGCACGCCGAACCTGCGGGTGGACGGCAAGCAGC
TGCGGTTGCTGCCCGGTGTAGGCGTGGCCAGCGAAATCGGACGTGGCCTGCATGCGCCGG
TGAGCGGTTTCGCCGCGGATCAGGGCGGCGCGCTGGCCGCCAGCACCGTTGAACTGGAGC
TGCGCCTGGATGGCAGCCGCATGCTGTCGGTGGTGCCGGTGGGCGATGACACCCGCATCG
CGCTGCGGTCGAGCTGGCCGCATCCGTCGTTCAGCGGCGCCTTCCTGCCCAACGAACGGC
GTGTCGATGCACAGGGCTTCGATGCACGCTGGGCGGTGTCCTCGCTGGCCTCCGATGCAC
AGCGCCAGCTGCGCAGCGAGGGGACGATCGATTCGCAGGCCGTGACGGTGTCGCTGGTCG
ATCCGGTCGATACCTACACCCAGGCCGACCGTGCCTCGAAGTACGGCGTGCTGTTCGTGG
TGCTGACCTTCGTCGGCTTCATCCTGTTCGAACTGATCAAGTCGCTGCGCATCCATCCGC
TGCAGTACCTGATGGTCGGCCTGGCGCTGGCGATCTTCTTCCTGCTGCTGATCAGCCTGT
CCGAGCACATCGCGTTCTGGAAGGCCTACCTGGTCTCGGCCGTGGCCTGCATCGGCCTGC
AGGCGGTGTACCTGGCCAACGTGCTGGGCCACTGGAAGCGCGGCCTTGGCTTCGCTGCGC
TGCTGACCGTGCTGTACGGCGCGCTGTATGGCCTGCTGGTGTCGGAGAACAACGCACTGC
TGATGGGATCGCTGCTGCTGTTCGTGATCCTGGCGCTGGCGATGTGGGTGACCCGCCGGG
TCGACTGGTACGCGCTTGGCGCGGACCTGAAGTAAGGAGCACGCCATGAGCTGGCGCCAG
GGATTGCGGCAACGGGCGCGGCAGGGCATTCCGGCCCTGCTGGAAGTGGATGCACTGCTG
CAGGCACATGGCGTGCTGGCGGCCCTGCCGGGGGCACGGATCGCCCCCGGCCTGGTCCGC
TTCCAGCTGGCCGCGGTGACCTGCGAGGGATTGCAGGGCAAGGGCCTGGCCTGGTTGCAG
GGCGCGCGGCAGGGACGCGGTGCGCTGGCGGGGAAGGTGCCGCGCTACCGGCCATGGAAG
GCCGGGGCGGAAGCACTTGCGGAAATCGGCATTGGTGGCCTGCCCGATGACTGGCCCGCG
CATGCGGCGGTGTATGGCTGCAGCAGCATCGACCGGCGGCACTGGTTGCTGCTGCTGCCG
GAGCGGGCGCAGCTGTGGCTGGGGTGGAGTGGGTGAGGTGGTTTGGCAGATGCGACCCAA
CCACTCTTCTGTGGGGGCGAACCCTGGTTCGCACGCTTCCGCGCCGCCCATGACCGATGG
GACGGTATCGCGGCGCCGCTGCTGGCTAGACTCGATGGGTTGATGAGCAGGCCGGAAGGC
AGGGGTGCGATGTGTTGAAGTGGGGCGTGCTGGCCGTAGCGCTGGCAATGGGTGGCAATG
CAGCGGCGCAGCAGCGCGAATCAGTGGACCTGGACATGGTCAGCCGCATCCGCCAGGAGG
CCTTCCACCGTTCGCAGGTGATGGACACCTTCAGCTATCTCACCGAACGCATCGGCCCGC
GGCTGACCAACTCCCCGGCGATGGGCCGCGCCAACGCGTGGACCCGCGGCAAGTTCAACG
AATGGAAGCTGGACAACGTCCACGACGAAGCGTTCGATGACTTTGGCCGTGGCTGGGAGT
TCACCTCGGCCAGCGTGGAAATGCTGGGCGACCGTGTGCAGCCGCTGCATGCACTGCCCA
AGGCCTGGACGCCGGGCACCAAGGGGCCGGTTGAAGGCGAGCTGGTCCAGGTCGAGATCA
AGAAGCCCGAAGACATCGAGAAGTATCGCGGCAAGCTGCGCGGCAAGATCCTGCTGCTGG
GCGAGGCGCGCGAGTACAAGCGCGGCACCGAGCCGGATTCCCATCGGCATGACGCGACTT
CGCTGGAAGGCCTGCAGGCGTTCACCCTGCCCAAGGACCAGGACGCCACCGCCGAGCGCG
CCAAGCGGGTCAAGGAGTACCAGGAACGCCAGCAGCTGGCGACCAGGGTCAATGCGTTCT
TCGTCGAAGAAGGGGCGCTGGCCTCGATCAGCATCAGCAGCTGGGACAACGGCATCATCC
GCGTTGCCGGTGGTGGTTCGCGCAAGGCCGGCGAGCCGGTCGGCATCCCCGAGCTGGCGA
TGATCAGCGAGCACTTCAACCCGCTGGTGCGCGCGCTGAAGGCCGGGCAGACCGTGCGCC
TGCGCGTGGATGTGGCCGCGCGCTTCACCGATGACGCCGACCAGCCCGGCTACAACACGC
TGGCCGAGATCCGCGGCAGCAGCAGGCCTGATGAAGTGGTGATGATCGGCGCGCACCTGG
ATTCCTGGCACAGCGGCACCGGCGCGGCCGACAACGCCGCAGGCGTGGCGGTGATGATGG
AGGCCATGCGCATCCTCAAGGCCACCGGCGCCAGGCCCAAGCGCACCATCCGCGTGGCGC
TGTGGAGCGGCGAGGAGCAGGGCCTGATCGGCTCGCAGGCCTATGTGGCCAAGCATTTCG
GCCGGTTCCCGGAGCCCACCGACCCGGCGCAGAAGGCGCTGCCGGCGTCGCTGCGCGAGC
CGACCGGTGCACTGCAGAAGACCCGCGATTACAGCAAGTTCCAGGTCTACTTCAACATGG
ACAACGGCTCCGGCCGCTTCCGGGGCATCTACGCCCAGGAAAACCTGGCGGCGATGCCGA
TCTTCGAAGCCTGGCTGGCGCCGTTCCATGACGTCGGCGCCACCACCGTGGCGACCCGCA
ACACCGGCAGCACCGACCACATCAGCTTCGACCGCATCGGCCTGCCGGGCTTCCAGTTCA
TCCAGGACCGGCTGGACTACTTCACCAATGTCCACCACAGCCACCTGGACACCTGGGACC
ACGCCGAACCGGAAGACCTGAAGCAGGCCGCAGCCATCGTCGCCTCGTTCGCCTACAACG
CCGCGATGCGCGAGCAGCCGTTCCCGCGCAAGGCGGAACCGTAAAAGGGGACGGAGGGGA
TTAAGTCGCATCTCCCCTCCGTTTCCCGGTTGCAGTGCCCACGGGCTGGGCAATCGCGAC
TTAATCCCCTCCGTCCCCTTTTTCCGTCGGGGGCGGCGGGCTGGTAAAATCGGGGGATTC
CCGTTCCTCGAGCCGTCCATGACCTGCCGCACCCGCTTCGCCCCCAGTCCCACCGGCTAC
CTGCACATCGGTGGTGCCCGCACCGCGCTGTACTGCTGGCTGGAGGCCCGCCACCGCGGC
GGCGAGTTCGTGCTGCGCATCGAGGACACCGACCGTGAACGCAGCACCCAGGGTGCGATC
GACGCCATCCTGGAGGCGATGGAGTGGCTGGGCCTGGACTATGACGAAGGCCCGATCTAT
CAGACCGACCGCGTCGCCCGCTACCGGGAAGTGGCAGAGCAGCTGATCGCCGACGGCAAG
GCCTACTACGCCTACGAAACCCGCGAAGAGCTGGACGCGATGCGCGAGGCCGCCATGGCC
AGGCAGGAAAAGCCGCGTTACAACGGCGCTGCACGCGAACTGGGCCTGCCGTACAAGGAC
GACCCGAACCGCGTCATCCGCTTCAAGAACCCGCTGGAAGGTACGGTGGTGTTCGACGAC
CTGATCAAGGGCCGCATCGAGATCGCCAACAGCGAGCTGGATGACATGGTCATCTTCCGC
CCGGACGGCTACCCCACCTACAACTTCGCGGTGGTGGTGGACGACTGGGACATGGGCATC
ACCGAGGTCATCCGCGGCGACGACCACATCAACAACACCCCGCGCCAGATCAACCTGTAC
GAGGGCATTGGTGCGCCGGTGCCGAAGTTCGGCCACATGCCGATGATCCTGGACGAGCAG
GGCGCCAAGCTGTCCAAGCGCACCGGTGCGGCCGACGTGATGCAGTACAAGGACGCCGGC
TACCTGCCCGACGCGCTGCTGAGCTACCTGGCCCGCCTGGGCTGGTCGCACGGTGACCAG
GAGCTGTTCAGCCGCCAGGAACTGATCGACCTGTTCGACGTGAAGGACTGCAATTCCAAG
GCCTCGCGCCTGGACATGGCCAAGCTGGGTTGGGTCAACCAGCACTTCCTGAAGACCGAG
GACGTGGCCGCCATCGTGCCGCACCTGGTCTACCAGCTGCAGAAGCTGGGCCTGGACGTG
GCCGCCGGCCCGGCCCCGGAGGATGTGGTGATCGCCCTGCGTGAACGCGTGCAGACCCTG
AAGGAAATGGCCGAGAAGGCCGTGGTCTGGTACCAGCCGCTGACCGGGTACGACGAAGCG
GCGGTGGCCAAGCACCTCAAGGCCGGTGCCGAGGTGGCGCTGGGCAAGGCCCGCGAGCTG
CTGGCGGCGCTGCCGGAGTGGACCGCCGAGTCGGTGGGCGTCGCCCTGCACGACACGGCC
GCAGCGCTGGAGATCGGCATGGGCAAGGTCGCCCAGCCGCTGCGCGTGGCCATCACCGGC
ACCCAGGTCAGTCCTGACATTTCCCATACCGTTTACCTGGCCGGCCGCGAGCAGGCCTTG
AAACGCATTGATGCGGCCATCACCAAGGTAGCAACGGCCTGAGGCATCCTTGCCAGGCCC
GAACCGGAGAACACGCATGCCCGCCAAGACCGCCACTGCCTGTACCGCCCCGCACCACCA
CGTCCACGACGCATCGGATTTCGTGGCGGTGGTCGAGCGTGTCTCGCGCGAACGCGGGCT
GCGCCTGACCCCGATCCGCGCCAACGTGCTGAAGCTGATCGCCGAGGCCGGCAAGCCGGT
CAAGGCCTACGAGCTGCTGGAATGGGTGCGCAACGGCAAGGGCGTGGGCGCCGATGCCCC
GCCCACCGTGTACCGCGCGCTGGACTTCCTGATGGCCAATGGCTTCGTGCACAAGCTGGA
ATCGGTGAATGCCTTCGTGGCCTGCCACCATCCCAGCAGTGCCGCGCATTCGGTGCCGTT
CCTGATCTGCAACAGCTGCCACAGCGCGGTGGAACTGGAAGACCGCGAGATCGTCACCCA
GCTGGAGAAGCGCGCCAAGGAGCTGGGCTTCCAGCCGCAGGCACAGACGCTGGAAGTGCA
TGGCCTCTGCGCGCGCTGCGCCGGCTAACGCAACGGTAGGGCCGGCCGCTGGCCGGCATT
TTGGAAACGGGGTCAGATCCCTTTGCCACTGGCAAAGGGATCTGACCCCGTTTCATACCG
GTGCGGCAGGGCCTGCGTCCTAGTCCATCGGCTTGGACCGGGTATCCACCCGCACGATCA
CCGACATGCCGGGCCGCAGCTGCTTTGCCAGCTTCTGATCCCTGTTGATCGATATCCGCA
CCGGCAGCCGCTGCACCACCTTGGTGAAGTTGCCGCTGGCATTGTCCGGGCGCAGCACGC
TGAATTCCGACCCGGTCGCTGGGGCGATCTCCTGCACGCGGCCCCGCAGCACCTGGCCCT
GGAACGCGTCCACCGAGAACGTCGCCGGTTGGCCGATCGCCATGCCCCAGGTCTGGCCTT
CCTTGTAGTTGGCCACCACCCACAGCGTGTCAGGTACCAGGAACAGCAGCTGCGAACCGG
CAGCGACGTACTGGCCCACGCGTACGCTGGCTTCGCTGATCTGGCCGTCGCGTGGTGCGT
GGATCACCGTGTTGGCCAGGTCGATGCGGGCCAGTTCCAGCTGCGCCTGCGCGCTTTCCA
CCTGCGCTTCCAGGCTCTTGCGCGCGACCTGGGTCGACACCAGCGTTTCCTCGGCGATGC
GGATCTGCGCCTGCGACTGTTGCACGCTGGCCTGTGCCGACGCCTGGGTGGTGCGGAACC
TGTCGCGGTCGTTGATGGACACCAGCTGCTGCGCCGCCAGTTCCTCGTAGCGTTTCAATT
CATTGCGCGAACGCTGCAGTTCGGCCTGGCCAGCCGACAGCGTGGCGCGGGCGGAGGCAA
TCTGTGCGCGGTTCTGCGCCTGTGACTGGTCCGAGTTGGCCAGCGCCGCGCGCGCGCTGT
CCAGCGTCGCCTGCGCCTGGGCCACGCGCTGCGCATAGATGCGGTCATCGATGCGCAGCA
GCGGCTCGCCCTGCTTCACATGCTGGAAATCCTTCACCAGCACTTCGGTCACATAGCCGT
TCACCTGCGGCGCCATCACCGTGATCTGGCCGCGTACATAGGCGTTGTCGGTCACCATCA
CGCTGCTGGTGAACGGCCACAGGTGCCAGGCGCGCAGGATCAGCGCAATGCCCAGCAAGG
CCACTACCACCATCACCACCACGCTGCGGGCGCTGGGCTTGAGGTACTTCGGCGCGACCG
CAGGTTCTACCGGCGTGGCCGCGGGCGCCGCGTCGGTCGGCGGCGGTGGGGTGACGTTGT
CGGTGTCGTCGGGGCGGGGCGGGACGGGAGGCATGGGAGGACTCAACGGGACGCGGCCGG
CGTGGACGCGGTGGAAAGGGCGGGGTGGCGCTTGCGCCATTGCTTGAGCACGGCGGTGCG
CAGCGACAGCAGCAGCAACCAGCACAGGAAGCCGATCGCCAGCCAGCCGCTCAGCGTGAA
CACGTCATTGAAGCCACGCACGTTGGCTTCGCGGCGCGTGGTCTGCGCCAGCTGCGCGCT
GCCCTGCGCACTGCGCAGCACCGGGTCGGTGATCTGCGCAGCGTACAGCTGCTGCTGGAT
GCGCAGCCGTTGCGCGACCACCGGATCGGCCGGATCGAGCTGGCTGGTCAGCGCGCTGGA
ATACAGCTGCTCGCGATGCAGCTGGAAGGTCCCCAGCACCGCCGAACCTGCCAGGCCACC
CAGGGTCTGCGTGATCGACAGCGTCACCAGGAAGGTGATCATGTGGTCGACGCCCTGTTT
CAACGCGGCGGAGATGCCGAGCATGATCAGCGGGCCCATGAACATGCCGGCACCGACCGA
GGCCAGGAACTGGCTGGCGTAGAAGTCGTGCGGCCGGTCCAGGCTGGTGCGGTGCTGGTC
GAAGAACGCGGCGGCGCCCAGCAGCAGGATCGCCATCAGCAGCTGCGCGATCAGCCGCTT
CGGTCCGAAGGTGAGCGAGGCGCCGGCGATGCCGACGATCACCCCGGCCAGGATCACTAC
GAACAACGGCCGCATCTGGTCAGGCCCCATGCCCAGCGTGCGCATCAGGTTGACCACGCC
GTAGGACTGCTCGGTGGTCAGGAAGCGGATCAGGAACGCGCCGACGATGAAGTGCAGCAC
CGGCAGCTTCGACAGCCAGCGGATCTGCAGCAGCGGATTGCGCCGGTAGTGTTCGATGAT
GAAGGCGGTGGTGGACAGCACGATCGAGGCGACCAGCGCCCAGCCCAGCCATGGGGTGTT
GAGCCACCAGCGGGTGTAGCCCTGCGCCAGCACGATCACCAGCAGCGCGACCGCCGGCGC
GAGCAGGGCGAAAGTGAGGAAGTCCAATGGCTCGAACGCCTTCACCTGGATGCCGGGCGG
CAGCTTCAGCACTACCACTGCCGCGAACGCGCACAGGGCCAGGCCGGCTTCGAAGGAGTA
CAGCTGGTGCCATTGGCCGGTATCGACCAGGCCTGGTGAAACGATCCAGGCGATCGGCAC
CGCCAGCTGCGACAGGCCGACACCGACCACCAGCAGGTTGCCGGTGAATCGCCGCGGCAG
CGCCTGCAGCATGTACAGCGTGCCCAGTGTGGAACAGGCCGCACCCGCGAAGCCGCTGGC
GGCTCGGGTCAGCATCGTGGTCTCGAAGCTGCCGACGAACAGGTGCAGCACCGCCAGCGC
CGCATACAGGCCCAGGCCGATCTCGGCGAACAGGCGGATGCCGTACTGCTGGCGGAACTT
GAAGGCCAGCAGGTTGGCGGTGACATTCACCATCGCATACGCGGCCACCAGCCAGCTGCC
CTGGGTCGGAGTGAGCGCCAGCTGGCCCTGCAGGAACGGCAGGTTGGCGGTGACCAGCGC
ATTGCCGAGGCCGCCGGTGATCGCCACCAGCAACGATACCAGCGCATAGGCCGCGCGCCG
GTACGGCGGGTGCCAGGGCATCGACGCCGAGCCGGGCATGGTCGGCTTCTCATGCTCCTC
CCAATCCGGAACCGGCTTCAGATACGGCTGGACCATCAACGGGCCTCGCTGGCAGCTCCC
TGGAGACCCCCACGCAGCAGCTGCAGGGCACGCCCGGCCAACTGGGCGCGCTCGTCGCGG
GTCTTGCCGCGCAGGGCCGCACCCAGCATGCCCGAGATCAGTGAAATATCCGTCTTTTCC
AGGTCGTCACGGCACAGCCCGGCGGCCTTGGCGCGCGCGATCGGTTCCTCCAGCAGGTCG
CGCACGGTCTCGCGCGCGGCGCGCATGGACGGCACGTCCGAATCAACCGCACGCCAGTAA
TCGGCCAGTGCCGGCGAATCGATGATGCGCTGGGCCATGCCCTCGAACACCTCGAACAGG
GCGTCATCGCGGTCACCGAGCTGTTCGACCTGGCGCCGGATGCGGTCGACCGTGCGCTGC
AGCAGCGCCTGGATCAGCGCGGTGCGGTCGGGGAAGTTGCGGTACAGGGTGGCGCGGCCC
ACCTGGGCGCGTTCGACCACCAGATCCAGCGGGGCGGTGACGCCATGTTGGCCGAAGACA
TGATCGGCGGCGTCGAGGATGAGGGCACGGCGGGCAGCTGCATCGGCACGTTGAGCGGTC
ATGGAATTATTTTCGGACAAAAGTGTCCGATTGGCGAGACTTTGAGTGACGGGATTGTCC
GGTTGTTGTCGTACGCACACCTTTGTGACGGATGCGTGATGGCGTGGGACGGAATGAAAA
CGGGGGCCCGAAGGCCCCCGTTCAATGCGGTGGTGCCAGAGCCCTTTCCTTCGGAAAGGG
ATCCGACCCCGCCGTGCGCGATCAGAAGAACGCGCGGATCCCGAATGCGACTCCACGGCC
TGGCAGCGGCGAGTAGTCGCGCAGCAGCGAGGTATGCGGGCGCACTTCGCGGTTGGTCAG
GTTGCTGCCATCCAGGAACACCTCGTAGCTGTTGCCCGCGTTGCGATCCCAGCGGTAGGC
CAGGTGCGCGTCGACCAGGGTGTAGCCGTCGCTCGGGGCTTCGTTCTGGGCGACGTCCTT
CTGGCGGCTGTAACGCACTGCACCGACCGAGGCGCGCCAGCCGTCCTTCGACCAGCGCAG
GTCGGCGCCGACGCGGGCCGGGGCGATGCGCGGCAGGTAGCCGGTGTTGGCCAGCTCCAC
GTTGTAATTGTGGTTGTGGTCGCCGTGCGGTACGGCGATGTCGAGGTTGCGGCTGCCGTT
GCCATCCAGCTTGGCCTTCACATAGTCACCGAACAGGCGCAGATCCCAGTCACCGGCGCC
ACCCTCGAACAGGTGCACCAGCGCTTCGGCCTCGGTGCCGCGGAACACCGCGTCCTGCTG
CGTCCAGGCGCGGACCGGCAGGCCTTCGGTAACACCGGTGTCGGCGAGGTAGATGAAGTC
CTTGAACTTGGTCTGGTAGACCGACGCGGAGAAGTCCAGGCGATCGCTGTGGGTATGGAT
GCCCAGTTCGACGCGCTGGCCGCGCTCGGTTTTCAGGTTGGCGTCGCCGATCTCCAGCGA
GCGGGTGGCGATGTGCGCGCCGGCGGCGTACAGCTCTTCGTTGGTGGGTGCACGCTCTGA
GCTGTCCACGCCGATGCGCAGGTCAACGGCATCGTTGAGCTTCCAGATACCGGCGGCAGA
CAGGTTGGTGGCACCGAACGTGCGGCGACGGTAGTCACCGGTCGGGTCCAGCTTGACCTG
GTCGTGGCGGCCACCCAGTTCCAGCTTGAACGGGCCGAACTGCTTTTCCTGCAGCACGAA
CAGGCCGATGTTCCTGGTGCCGGTATCCGGTACGAACGCTTCTTCGCCCTTGGCGCCGAA
ATCGCTGTTGCCGAACTGCAGGCCGAACGCGCCGTCCCAGCCGCCGATCTGCTGCTGCAC
GGCTTCCAGGCGCGCTTCGATACCACGGTTGGTGAAGCGCGTCGACGGCGTGCCGGCCTC
CAGCTCCACGTGCTCGTAGTCGGTGTAAGCCACGCGTGCGTTGATGTTCTTCAGGAACGA
GACCGGGTTGTAGATGCCGGCCTTGGTCTCGAAGCGGTTCTGCACCATGTCGATGCGCAC
GTCATGCTCGTCGCCGCCTTCCTCTTCATCGCCGTGGTCGTGACCGTGGTCATGGCCATG
GTCATCACCATCGGCATGCACGTGCGCGCCGTTGGGAATGCCGTAGTTGGTGCGATAGGT
GCTGGCCGACACACCGAAGTAACCACCGTCGCCCAGCCACGTTGCGCCGACGCCGCCGGC
GCGGGTGCGGATCGAACTGTTGTCCAGGCGGCCGCGGCGCGGTTCTTCGCCCTCGGCTGC
GTCGTGATCATGGTCGTGATCGTGGTCATGGTGGTCTTCAAGGCTGTCGATCACCGCGTA
GCCGGGAATGCGGTAGTCGTCGCCATTGCGCACCAGGCCATCCACGTGCAGCACGACGTT
GCCGCTGACACCATCGAGGCGGAACATGCCGCTGCGCTCATTGTTCACCGAGTTGCCGCG
CAGCTCGGCGCGGCCGCTGAGCGGGCGCTCCGGCAGCTCGCGCGCGATGCGGCCATCCAC
CACATTGACCGCACCACCGATGGCGCCGCTGCCGAACAGCAGCGTGGCCGGACCCTTCAG
CACTTCGATCTGGTCGGCCAGGAACGGCTCGATGCTGGTGGCATGGTCGGCGCTGACCGT
GGAGGCGTCCATGTTGCCCATGCCATTGGACAGCACGGCAACGCGCGGGCCTTCCTGGCC
GCGGATGATCGGGCGGCCGACGCCGGGGCCGAAGAAGGTGCTCTGTACGCCGGGCAGCTT
GGCCACGGTATCGCCCAGGGTGCCGGCCTTCTGCTCGTCCAGGCGCTCACCGGCCAGCAC
GTCCACCGGGCGCGCCAGGGATTCGGCATCGCCCTGCAGCGGCGACGCGGTGACCTGTAC
CGAGGAGAGTTCGGTCAGGTGGCGGTCACGGTGGGAGGTGTCCTGGCCGGCTGCAAAGGC
GACGGACGGCAACAGGGCGGCGAGGGCCAGGGCCAGGGAATGCGGCTTGAGCCGAGGGGT
GTGGGCGGGCATGGGCAGGTCCTTTGTTACAATGTATCAATCGCAGGGCGCACGAATCCC
GTCGAGGGGACAGGGGGAGGGGAAACCGTGCGGTTCGGAGAGGGATGTTATATTATTCCA
TAACGATTCGCCGACCCTGCTGGAAGTCATGTCCCTGTCCTCACGCCTGCGCCACCTGCT
CGACCGTTTCGGTGCCACTGGTTCGATGCTGTGCGCAGTGCATTGCGCGGTGATCCCCGT
GCTGCTGGCGGCGGCGCCGTCGCTGGGCCTGTCGTTCTGGCTGAGCGATGGCGTGGAACA
GGCGCTGGTGGTGTTCGTGACCCTGCTCGGGCTGTTCAGCCTGGTCTGGGGCTATCGCCG
CCACGGTGCGCTGCGTGCGCTCGGCTTCCTGATCCCCGGCCTGGTCGCGCTGTGGGCCGG
CGTGCTGTACGACCCGCTGCACCACAATGCGGTGCCGCATGCGGTGGTGATGACCATCGG
CGGCCTGCTGGTGGGCGTTGCCCACCTGGTCAACCTGCGCCTCAACCACGGCCACGTGCA
CGACGCAAGCTGCGCGCACTAGGCACGCCGTGATAGGATTTCCGATCGTGCGCGGGGGCG
CCCAGCAAGGCGGCCCCGCCGAACCCGTGTCAGTACGGGGTAACCAGATTTCACACTTGA
GGAGTTGAAGACATGGGTAAGGGTGACCGCAAGACCGCCAAGGGCAAGCGCTACAACGCC
AGCTACGGCAACGCCCGTTCGCACACCGCGAGCAAGGTCGCCGTAGGCGCCGCCGCCCCG
GTTGCCAAGAAGACCGTGGCCAAGGCTCCGGCGAAGAAGGCCGTGGCGAAGAAGGCCGTC
GCCAAGGCCTGATCAGGCCGACCGACCGGTCCAAGGAAAACGCGGCGCCTGGCGCCGCGT
TTTTTTATGCGCGTTCCTGCAGGGCCGAGCCCATGTTCGGCTGGCGTAATGCAGCCGAGC
ATGGGCTCGCTCTACAGGGAATTCAGCGCAGGGTCTGCTTCAGCGTTTCCGGATTGCCAT
CGTTCGGCGCGGCCGGCACCTGCAGCAGGTGGGCCAGCAGCGGGTAGACGTCGACATTGT
CGAAGCCGTCGATCACCAGGCCCTGGCGGAACGACGGGCCGCTGGCCACGAACACCGCAC
GCATCGACGGTAGGGCATTGTCGTAGCCGTGCGAGCCACGGTCCTGCTTCGCGCGCTTGG
CGATCTTCTCGCGGTGCAGCGCATCCCAGCCTTCATCCATCGCACAGACGATGGCCGGAA
CCCGCGGATGCGTGCCGTAGTGCCAGCGCGCCGGCAGGTTCTCCTTCTTCCAGCACTCGT
AGTGCGCATGGCGGCCGAGCAGGGCGCGTTCGGCCTCAGCCTCACGACCGGCCACTGGCG
CGAAGCCCACCGACTGGCCCTGGCTGACGTTGCGCGCGATGGACGGGTCGGCCATCGATT
CGGTGGCGATCACGTGGCCGTCGGCGACGCTGGCCATGCCGTGGTCGGACACCACGATCA
CATTGGTGGCGGCGACCAGGCCGCGCTGCTGCAGGCCGTCGAGCACCTGGCCGACGATCA
GGTCGGCGCGTGCGATGGCGTCGGCGTACTGCTTCGACCCGGGGCCGTAGTTGTGCCCGG
CCTTGTCCACGTGCTCCATGTACAGCGTGGTCAGTCGCGGGGCATCGGCGTCGGTCTGTG
CCAGCCAGTCGAGCACGATACCGGCACGCTGCTCCAGCGGTTCCTTGCCGTCGTAGATGC
GCCACTGGCTGGGGCGCACACCACGGATTTCCGATTCACTGCCCGGCCACGACGTCGTGG
CTGTGCGCACGCCGGCGTTCTCGGCGCCGACCCAGATCGGTTCACCGCCCCACCAGGCAC
TGGTGGTGACGGCCTCGCGGTTGCTCAGCTCGAAACGGCCCAGCGCTTCATCGTCCATGC
TGTTGTTGACGATGCCATGGTGGTCCGGGCGCAGGCCGGTGACGATGGTGTAGTGGTTGG
GAAACGTCAGGGAAGGATAGGACGGTGTCATCCAGCGGGCGCGCACGCCGCCGTCGATCA
TCCGCTGCAGGTTCGGGGTCAGCCCGCGGTCCAGCGCATCGGCGCGCAGGCCGTCGATGG
AGATCAGCAGCAGCTTCGGCGGTGCGGCCGATGCGACGGACGTGGGAACGGAGGCGGTAG
GGGCAGGCGCAGTGGTGCAGGCAGCCAATGGCAGCAGCAGCGCCAGCGAACAGGTCAGGC
GTACGGAAGTCATCCGTGCATGATAAGCCGGTGCAATTACCGGCCCAAGACATGACGCGC
CAGGATCGCCCGGGGTCAGATCCCTTTTCCACGGGAAAAGGGATCTGACCCCGATGTTCA
GGCGAACAGCGGGGGCTGGCGTTGTTCCAGCCGCAGCAGCGCCGCCTTGGTTTCCAGGCC
GCCACCGAAGCCGGTCAGTGCACCGTTGCTGCCGATCACGCGGTGGCAGGGCAGGATGAT
CGGCAACGGGTTGCGCCCATTGGCCGCGCCCACCGCGCGGGTCGCGCTGGGCTGTCCCAG
GTGTTGCGCCAGCTGCAGGTAGCTCCAGGTCTGGCCGAACGGAATCAGCGCCAGCGCTTG
CCACACGCGCAGCTGGAACGGCGTACCACGCGGCGCCAGCTCAAGGTCGAAGCTGTTGCG
CTCGCCGTGCAGGAACTGCAGCAGCTGCTCGCGTGCTTCCGGCAAGGCATCCGGTGCGTA
ATACCAGTCATCACGCCCGCGCGCGGGGTGGCGGTTCTCCGGGAACAGCACGTGTGACAG
GCCACGCTCGTCGCCGGCGATGGTCAACACGCCGATCGGGCTGTCGAAACGATCGAACAA
CAGTGTCATGTCGGTTCTCCAACGAATGTGCCGGACAGGTGCCACAGGTGCAGCACGGCG
TAGGCGCGCCAGGGACGCCACGGTTGCGAGCGCGCTTCGGTTGCGCGTTCGCTCAGCCGC
TGGCCCTGCGCGTGGCCGAGGACCTGCTGCAGTACAAGATCGCCGGCCGGGAAGGCATCG
GGCTGGCCGAGGCCACGCAAAGCGATGTACTGCGCGGTCCATGGGCCGATGCCGGGCAGT
GCCACGCAGCGGGCAACAAACTCTTCCAGCGCCTGGCCGGGCCCGAAGTCGAGCTGGCCG
CTGGCGCAAGCGGTGGCCAGTGCACGCACGGTCGCGGCGCGGCTGCGCGGCAGGCCGATT
GATTCCAGAGGCGCCTCGGCCAATACCTCGGGTGCCGGGAACTGGCGATCAAAGTCGGAC
GACATGCCCGGCAGGTGCGCGCCATAGGCATCGACCAGCCGCCGCGCGAAGGTGGTGGCG
GCGGCAACAGTAACCTGCTGGCCGAGCACGGCGCGCACGCCCACTTCGAAGCCATCCCAG
CCGCCGGGCACGCGCAGCCCGGGGCGTTCGGCGATACCGCGCGCCAGCAAGGGTTCCTCG
CCCAATGCGGCGTGCACCTGCTGCAGGTCGGCATCCAGATCAAACACGCGACGCACGCGG
CGCACGATGTCCGGGATCAGGCGCGGATCCACCGCACCCAGCTGCAGGCGCAGCTCCGGG
CGCTTCGGGTCGGCAGTGACGCGCAGCAGGGTGGGGCGCTCCGGCGTGCCCAGCACGCGC
TGATAGCTGTCCTCGCCAATCAGCTCGATGCCGGGCAGGCTGCGCTTGCGCAGGAACGCC
AGCATGCGCGGGAAGTCCAGCGGCGGACGGTAGCCCAGGCGCAACACCAGGCCGCCATCG
TCGGCGGCCAGCGGTTGATGCTGGCGGCGCAGTGCGGTGGGGGCCATGCCGCAGCCCTGC
AGGAATGCGGTATTGAAGCGGCGCAGGCTGTTGTATCCGGCGGCCAGTGCGACGTCGGTC
ACCGCCAGCGTGGTCTCGGTCAGCAGTTGCTTGGCCAGCAGCAGGCGATGGGTGGCGTGG
ATCTGCCCGGGCGTCGCACCCAGGCGTTCGACGAACAGGCGCTGCAGCTGGCGCGCGCTG
AGGCCGAGCTTCGTAGCAAGATCGGCCACCGGCTGCTCCTGCAGGAAGCCGCCGTGGATC
AGGGCCAGGGCGCGCTGTACGGTCTGCCCGGCCAGTGCCTGCTGGGCCTGTGGTGCCAGC
TCCGGGCGGCAGCGCAGACACGGGCGATAGCCGGCGGCGGCGGCAGCAGCGGCGGTCGGG
TAGTAGGTGATGTTGCGCGGCTTCGGGGGCGGTGCGGGGCAGACCGGGCGGCAATAGATG
CCGGTGCTGCGCACGGCGGTGAAGAACACGCCGTCGAAACGTGCGTCGCGGGCCAGGCGG
GCGCGGTCGCAGGCGGCGGTGTCGAGGGCGAGGGCGGTGTCCATGGCGGCAGTCTAGGCG
GGTGCGGGCGGGGATACTCGCCACATTCGGACATGGATGCTGAAGGGGGTCACGCCGGGC
TGCGCCCGGACCCGCGGTAGTGCCGGCCGCTGGCCGGCAACAGCAACAGCAGAAGCGGGA
TTCCTGTGGGATGGCGTGGTGGGTCCGGTGGCAGGGGACGCCGTGAACCCCCAGACCGGC
CCAGCCGCTGGCGGCTGTGCGTTCGGGCGCTTGCGAAGCAGTGCTTCGCAAGCAAAGCGC
CCTCACCCCTGGGGACTTGGTCGCGGCATCCATGCCGCTCGCACCCCTGCCACCGGCCCC
ACCACGCCTTCGACAGGTTCCTGAGGCTGTTGGTAGGTGTCGACCTTGGTCGACACGCTT
TCCCAAGGGTCAGAAGGGGTTCAGTGCCACGCGCTGAATGCGCGGCCTGGACGGGTAGAC
TGTGGCTCTTGGTCCCATGAATCCCGGTTGCCCGATGTCCGCCAAATTCCGCTGGTTGCC
CCTGTTGTGCCTGGCCCTGGCGGGCTGCAGTCAGCTGGAGAATCCGGGCAACGTGACCGC
TGCCGACAAGGCAGCGCGGGCGCCGGCCAGTGATGGCGAGAACATGGTTTCGATCAATGC
CGCCGACGCGCCACCGGCACCAGCGCCGCCGCGCAGCCAGGCGGGTCGGCCGTGGCCGCA
GGCGCAGCTGGAAAATGGGCGTGCGTGGGTCAGTTGCAGCACGGAATATGCGGGCGATGC
CGGCGACGGTGTCGAACTGGAAGGGCTGCAGCGCGAGCAGATCACCCAGGCCCTGGCGCC
GTGTGCCGAGCGTCGGCTGATGCGCGTGCGTTACGCCGGCAAGATCAATCCCGGCTTCGC
CGAAATGATGTGGCGGTTGGCGGTGGTCGCTGACGAACTGAAGATCCACAAGCGCATCCT
CGACCTGGACTCCAGTGGTGGCCAGGTGGAGTCGGCGATCGTGGCCGGTGACAGCATCGG
TGAATCGGGCTGGACCATCTGGGTGCGCGAAGGCTCCATCTGCCACAGCGCCTGCGTGTT
CGTGCTGGCTGCCGGTGACAACCGCCTGCTGTCGGGCAAGGTCGGCATCCACCGCATGAT
GCGGATCAGCTCCAAGGCCACCTCGCGCGCCGAGCTCAACCGCGAGCTGCACGAGGTCTA
CGACAACGTGAAGGATTACCTGCAGCGCAATGGCGTGGCGGTGGGCGTGGCCGATCTGAT
GATGACCGTGCCCAATCGCAGCCTTCGCCTGCTGAAGCCGGATGAGCTGCGCCAGTACGG
CCTGGATGGCACCAACGCGGTGCAGGACGATCTGGAACGGATCAAGCAGATGCGCGCCTG
CGGCGATGACTTCGTGCAGCGCAAGGACGCGTTCCTGATTGCCTTCGACCAGCAGTGCAA
GCGCGACGGCGCCGACATGGAATCGATCAACAGCTGCGGCCAGGCCCTGAAGCAGCGCTT
CGGTTTCCCGGATGCGGTATGCCCGGACGAAAGCCCGCTGTCGGAGATCGATGTGGCGAC
GCTGCCACCGGCACCGTCGGAGCCGCCGCCGGTGGCCGAGCAGCCGCCAGCGAACACCGC
CGCGCCCGCCGCGCAAGCTGATGCGGCAGCGGTGGAGGGCAACGCTCCGGCACGCTGACG
GCGTAGTCACCGCGCTGGCGTAGACTGCGGTTCTCTCCAGAAAACCGGCGGTGTCCATGA
AGCGCGCGTTCCTGCTGCTGTCCCTGCTGCCCCTGACCGTGTTGGCGCAGGCCCCTGCGC
CGGCCACGCCTGCACCGGCCCCGGCACGCCCGGCACCAGCCTCGCCGGCAGCTGCGAAGC
CCGCTACCGCCGGTTCCCCTGCGTTGACCGCTGCTCAACAGGCGCAGGTGCAGAAACAGG
ACGCGGAAATGGGCGCCGCCGCAGTGAAGGCAGCGCAACTGGTCGACGCCAACCGCGCCG
GCGAATTGTGGGATGGCGCTTCGGCCGTCGCGCGTCGTGCGGTGCCGAAGGCCGCCTTCG
TCAGCCAGTTGGCCGCCGAGCGCACGCGCCTGGGTGCGCTGGCCGGGCGTGGCCAGCCGG
CCATCACCCGGGTCAAGTACAGCGCCGGTGCAGCAGTGCCCGAAGGGCTGTACATCAACG
TCAGCTTCCCGACCCGTTTCGCCAACAGCGCACAGCCGGTGCGCGAGCTGGTCTCGTTCC
GTTTCGACGAGGACCAGGTGTGGCGCCTGGCCGGTTACAGCCTGCGCGCGTCGGCACCCT
GAGGAGGTGAATGATGGCAACTGAACTGACGATGCTGGCCTGGTCGGTACTGCTGGGCTT
CGTGTACATCTTCGCCACCTCCACGGTGGTCACCCGCGAGCGCGGGATGAAGTGGAATGC
TTCGGCACGCGATGGCGATGCAAAGCCACTCAGCCCGCTGGCCGGCCGCCTGCAGCGCGC
GCAGGCCAATTTCCTGGAGACGTTTCCGTTCTTCGCCGCCGCCGCCATCGCAGTGGTCGT
GGCCGGTCGCGGCAACGACACCACTGCACTGGCCGCGCAGGCCTACTTCTGGGCGCGTGT
GGTCTATCTGCCCCTGTACGCCGCAGGCGTGCCCTACGTGCGCAGCCTGGTGTGGCTGGT
GTCGCTGCTATCGATCCTGGCGCTGGTGTTCGCACTTCTGTAAGTCGGCCTGATCCAGAT
CAAGGCCGCTCAGGCGCGCGGCGCTATGCTGGCGCGGACTGGATCAACGGCAGGAGGCGC
GCATGCGCAGGATGGACGTGGTGGTGGTCGGCGCCGGACCGGCAGGTCTGTGCTTCGCGC
GCGCGCTGGCCGGCAGCGGGCTGCAGGTCGGGCTGGTCGAAGTGCAGCCGCGCCAGGCGC
TGGCCGAGGCCGCCTTTGATGGCCGTGAGATCGCGTTGACCCATGCCTCGCGGCAGAGCA
TGGAGCAGCTGGGGCTGTGGCAGCGCCTGCCGCACGCTGAAATTGCTGATCTGCGCGATG
CCAGGGTGATGAACGGCGGCTCGCCGTTCGCGCTGACCTTCGCCAGCAGCCAGGTCGACG
GCCAGCCGCTGGGCTGGCTGGTACCCAACCATCTGATCCGTCGCGCCGCGTGGGATGCCG
TGCAGGGCCAGGACGGCCTGGAGCTGTTCGACGGGCGCAAGGTGCTGGGCGTGCAGGCCG
ATGCGCAAGGCCACGTGGTCAAACTCGATGACGGCAGCCAACTGCATGCGCGGCTGCTGG
TGGCCGCTGACAGCCGCTTCTCCGCCACCCGCCGCATGCTCGGCATCGGTGCGCAGATGC
GCGACTTCGGCAAGTCGATGCTGGTGTGCCGCATGCAGGTCGAGCGCGACCATCACCACA
CCGCCTGGGAGTGGTTCGGCTACGGCCGCACGATGGCGCTGCTGCCGCTCAACGAGGGCC
AGGCATCGGCGGTGATCACGCTGCCGCCGCGGCAGATCGAGGCGCTGCTGGCGATGGACG
AGGTGGCCTTCGGTGAGGCCATCAGTGCCTGCTTCGAACACCGCCTGGGCCGGATGCAGC
CGGTGGCCACGCCGCAGGCGTATCCGCTGGTGGGTGTGTACGCGGATCGCTTCGTCGGCG
AGCGTTCTGCGCTGATCGGTGATGCCGCGGTGGGCATGCATCCGGTCACCGCGCATGGCT
TCAACCTGGGCCTGGCCAGCGCACAGCGGTTGGCGCAGGGCATCATCGCGCAGCAGCGCC
GTGGTGCCGACATTGCCGCCGCCGGCATGCTGGCCAGTTACCAGCGTGGTCATCGGCTGG
CGTCGCGGCCGCTGTACGAGGTCACCAATGCGATCGCCAGCCTGTACACCGACGACCGTC
GACCGGCGCGCCTGCTGCGTGCGGCCGGCCTGCGCCTGGCGCAGGGCGTGGCACCGTTCA
GGCAGCTGATTGCCTCGCACCTGACCCAGCGCGTGGCCTGAACAGCTTCAGATCAGCCTG
CAGCCAGCACCCGGATCTGGCTGTCGGCGAATTCGACCACCTGGCCTGCGCGGATCTTGC
AGGCCTTGCGCAGTTCCACTTCGCCGTCCACCCGTACCTGGCCCTCGCTGATGACCATCT
TGGCCTCGCCGCCACTGGTGACCAGATCGGCCAGCTTGAGCAGCTGCTTGAGTTCGACGT
AGTCACCGTCGAGGTCGAATTCGAGAATCTGCATGGAGCGGGGTTCCTGGGAAGAGGGCG
CAGGCCAGCGGCCGGGCCGGGAAGAGGGCGCGTATTGTGCGCCAGCACGGGCCCGACGGC
ATCTGTGAGGAAAGCTGTATGCCTCGTTCAGCATCAATGCGGTATCATTCCGCTCTGAGC
GAGTGAAATCTCCTCCGACCGAGCAGCGCCAGGGCACGCGATAAGAAGGGCGCCCAAAGC
GCGGACCATCACCTTTTTTATCGCACTGCCAGGAAGACGGCAGTGCCTTCGGAGTTCCCC
ATGTCCCAAGATTCCCAAGCGCCGCTGCAGTTTGCGCAGCTCGGCCTGTCCGAGCCCGTG
ATGCAGGCCGTCACCGCCATCGGCTACGAAACCCCGTCGCCGATCCAGGCCGCCACCATC
CCGGCGATGCTGGAAGGCCGCGACGTGCTGGGCCAGGCCCAGACCGGTACCGGCAAGACC
GCTGCCTTTGCACTGCCGGTACTGTCCAACATCGACCTGCAGCAGATCAAGCCCCAGGCC
CTGATCCTGGCGCCGACCCGCGAGCTGGCCATCCAGGTTGCCGAGGCGTTCCAGTCCTAT
TCGTCGAAGATCCCCGGCTTCCGCGTGCTGCCGGTGTACGGCGGCCAGCCCTACGGCCAG
CAGTTGTCGGCCCTGCGCCGCGGCGTGCATATCGTGGTCGGTACCCCCGGCCGCGTGATC
GATCACCTGGACCGCAGCACCCTGGACCTGTCCGAGCTGAAGACGCTGGTGCTGGACGAA
GCCGATGAAATGCTGCGCATGGGCTTCATCGACGACGTCGAAGCGGTGCTGAAGAAGCTG
CCGGAGCAGCGCCAGGTGGCCCTGTTCTCGGCCACCATGCCGCCGCAGATCCGCCGCATC
GCGCAGACCTACCTGCAGGACCCGGTGGAAGTGACCATCGCGGCCAAGACCACTACTTCG
GCCAACATCCGCCAGCGTTACTGGTGGGTGAGCGGCATGCACAAGCTGGACGCGCTGACC
CGCATCCTGGAAGTCGAGCCGTTCGACGCGATGATCATCTTCGCGCGGACCAAGGCCGGC
ACCGAAGAACTGGCCAGCAAGCTGCAGGCGCGTGGCCTGGCCGCTGCCGCCATCAACGGT
GACATGCAGCAGGCCCAGCGTGAGCGGACCATCGCCATGCTGAAGGAAGGCAAGCTGGAC
ATTCTGGTCGCCACCGACGTGGCCGCGCGCGGCCTGGACGTGGAGCGCATCAGCCACGTG
CTGAACTACGACATCCCGTACGATACCGAAAGCTACGTGCACCGCATCGGCCGTACCGGT
CGTGCCGGCCGCAGCGGCGAGGCGATCCTGTTCGCCACCCCGCGCGAGAAGGGCATGCTG
CGCCAGATCGAGCGCGCCACCCGCCAGCCGATCGAAGAGATGCAGCTGCCGAGCGTGGAA
GCGGTCAACGACACCCGCATCAACAAGTTCACCTCGCGCATCAGCGAAACCCTCGGCGCC
GGTGGCCTGGACTTCTACCGCCAGCTGCTGGAGCGCTTCGAGAACGAGCAGAACGTGCCG
GCCATCGAGATCGCTGCCGCGCTGGCCAAGCTGCTGCAGGGCGATACCCCGTTCCTGCTG
CAGCCGCCGGTGCGTGCCCCGCGCGAAGAGCGCGCACCGCGCGAGCGCTTCGACCGTGGT
GACCGCCCGGAACGTGGTGATCGCTTCGACCGCAACGAACGGGGTCCGCGCTTCGAACGT
GGCCCACGCCGTGACGACGCCGAAGGTGGTTTTGAACAGCGTCCGCGCCGTGAGGTTCCG
CCGCGTGGTGCACCGGAGCAGGGCATGGAGACCTACCGTATTTCGGTCGGTCACCAGCAT
GGCGTGAAGCCGGCCAACATCGTCGGCGCCATTGCCAACGAAGCCGGCCTGGAAAGCCGC
TTCATCGGCCGCATCGACATCCACGACGACTTCTCGCTGCTGGACCTGCCGGCACAGATG
CCGCCGGACGTGCTGTCGCACCTGCAGAAGGTCTGGGTGTCCGGCCAGCAGCTGCAGATG
CGTGCGCTGGCTCCGGGTGAAGACACCAACCCGGCCCCGCGCCCGTTCAAGCCGCGCTTC
GACAAGCGTGGCCCGGGCGGTCCGGGTGGCCCGCGTCGTGGCGGCCCGGGCGGCCATGGT
GGCGACCGCGGCGGTGACCGCGACAGTCGCCCGCCGCGTCGTGACGGCTTCAAGCCGCGC
GGCCCGCGCAGCTTCTAAGCCGCACCCGCAGCCGTCCACACCACCGCCAGCCCCCGGGCT
GGCGGACAGAAAAAGGGGACGGAGGGGATTAAGTCGTATCTGGCTGGTCATGCGCCTGTG
CCAAGAACGACTTAATCCCCTCCGTCCCCTTTTTCGCATGGCCCACACATTGCCGGTCCT
AGGCTGAGCCGGTTCCTAAGGAGGTTGTCACCGCAGCACATTCGGGGGGATCCGGGATGG
GTAGGAGTGGCACGGACCAACACAGCCGGCGGGTGCCGATGACCCGGGGGCTGGGACTGC
GATTTGCGCTGTTGACCGGCATGGCGATCGGACTGGTCGCACTGTCCGCCCTGATCCAGG
AACTGCAGGCGGCCTCTACTGCCTGGATCGCCGGCCAGGGCTACTGGTCGCGTGGCCAGC
AGGATGCCACCGCCGCACTCAGTCGCTACCTGGCGCGTGGCGATGCCGAGGACCTGGACG
ACGCACGCCAGGCCCTGCAGGTGCCGTTGGGCGATCTGCAGGCGCGACTGGCGCTGGAAC
AGGCCGAACCGGACGAGGAGAAGGCCAGGCAGGGCTTCCTGCAGGGCGGCAATGCGCGTG
CCGACATCCCACGCCTGGTGTTCTCGTTCCGCTACGCGCGCGACATCGGTGCATTCCGCG
AAGCGAGCGCGTTGTGGCGGCAGACCGATGGCGACCTGATGGCGCTGCAGCAACTGATCG
ATGAACTGCAGCTGCGGCACGACGGCAACCTGGTGCCCGTTGCCGCACGCGACCGCTACC
TGCAGCAGCTGCGTGACCTGGACCAGCGGATGAAGGTGCAGAGCCAGGCGTTCTCGCAGG
CGCTGCTGCGGATGGCGACGCTGGTGAGGCTGGCCACGTTGATGGTGGCGGGCCTGTCGG
TGCTGGCGATCAGCCTGATGGCGGTCGCCCTGGCGCGCCGCGTCGGCAAGGACCTGACCG
AACACGAGAGCCGTTTCCGCGCGGCGTTCTACCAGGCCAACGTCGGCATGCTCAAGCTCG
ATGCCGAAGGCAAGGTGATCGAGGCCAACCAGGCGATGGCCGATATCCTCGACCATCGTC
GTGACATGCTGCTGCAGCTGTCGCTGGGCGACCTGCTGATGGACGGCGAGCTGGTCATCG
ATGGGGTGGGCCGCATCGATTGGGACCGCCAGCTGCGCCCGAGCGAACTGCGCTTCCGCC
GTCGCGATGGCAGCCTTGTCTGGGGCCGCTGGAGCGGCACCGGCGTGCGCAGCACCGGCG
GTGGCCTGTCGGTGTTCGCCATCATCGAAGACGTCAGCCAGAACCATGCACTGGCGCGCG
AGATCGAGCACCACGCCAGCCACGACCCGCTGACCGGCCTGATCAATCGCCGCGAGATCG
AACGGCTGCTGGAACGCGCGCTGCTGCAGGTGCGCAGCGAAGGTGGCACGCACGCGCTGT
GCTACATCAACCTGGACCATTTCAAGCTGGTCAACGACAGCTTCGGTCACGCCGCCGGCG
ACCAGATGCTGCGCAGCTTCGCCGACTACCTGGTGGCGGCGGTGCGCGATGGCGACTGGG
TGGGCCGGCTGGGCGCGGACGAGTTCGCCGTGTTCCTGGCCCATGCCGGGCAGGACGAGG
CCAAGCGCGTGCTGCAGCGGGTAATCCGCAACCTGGGGCAGGCGACGTTCCCGGTCAGCG
AAGGCAGCCCGCAGCTGAGCTGCAGCATCGGCGTGGTCGAGGTCAGCGCCGATGCGCCGG
ATGTGAACTGGCTGATGAGCGCCGCCGACAGCGCGTGCTATGCGGCCAAGCAGGCCGGCC
GCAACCGCGTGCACTGCTTCAACGAGAACCGCATGGCGCTGGAGGAACGGCGCCAGGAAG
CCGAGCGGCTGCAGGGCGTCAGCCTGGCCATGGCCGAAAACCGCATGGTGTTGTATGCGC
AGCGCATCGCCCGCGTCGGCGATCCCTCCTACCTGCACTACGAGGTACTGGTGCGCATGC
GTGGCAGCGATGGCAGCCTGCACCTGCCGGGCCAGTTCATGCCGGCGGTGGAGCGCTATG
GCATGGCCGTGGCGCTGGACCGGCACGTGCTTGGCCTGCTGTTCCGGCACCTGCAGGTGT
GCCCGGCACACGTGCGGCAGCTGGGCCTGTGCAATGTCAACGTCTCGGCGCAGTCGATCG
CCGAGCCCGGCTTCCTCGCCTTCGTCTGCGACCTGCTGGAGCGCAACCGCGCGCTGGCCT
CCAAGCTGTGCTTCGAGATCACCGAGACCGCTGCGATCAGCAACCTCAGCCAGGCGCGTG
CCTTCATCGATGCAGTGAAGGCGCGTGGCTGCCGGATGGCGCTGGACGATTTCGGTTCCG
GGCTGTCCTCGTTCGGCTACCTGCGCCAGCTGCCGGCCGACATCCTGAAAATCGACGGGG
CCTTCGTGCGCGACATGGATACCGATCCGGTCAGCCATGCCACCGTGCGCGCGATCAGTG
AACTGGGGCGCGAGCTGCAGATGGAGGTGGTGGCCGAATGGGTGGAGACTGCCGACGTCG
CCGCCGCGCTGACCCGGCTTGGGGTGCAGGGCCTGCAGGGTTATGCGGTCGAGCGGCCGC
AACCGCTGGAGCGGATGACCCTGGCCGACCTGCGGCCGGTGCGCCTGGTGGCGGTGAAAG
GTCCGCCCGCCGCTGGCTGAACGCCCGTCGGCGACTTTGGTCTACACGTGGGCTGCAGCC
GCGGCTGCGATAATGCCCGGCAGGGGCGACGCGCAGTGGGCGCGGGCGTAAGCAGGAACA
GGACGTGGCGTGGGCGGCAGGCAGGGGCAGTACGGAACGGGAGCGGTGCTGGTCGTGCTG
CTGGTGTGGTTGGCAATGCCGTGGCCGCTGTCGGCGGCCGTAGCCGAAGCCGGGCGTGAC
TACCTGCTGGTCGGTGCGGCGACCGATGAACCCACCCCGCATCGCGCATGCACGCCGGAG
ATGCTGGCGGGGCCACGGCAACAAGTGCAGGTGTCCGCGCCAACGGGCGGCTGGTCGGGC
CAGCCGCAGGCACTGGACGTGTTCAATGTGTTCGCGGGCGAAGTCCGCGTGCAGCATGGG
GATCGCGAAATCTGCGGCAACATGCACGATGCCCGTACCCGTGATTCCCGGTTCCGCGCA
GGCATCGGCCTGGTCGCGGTGCCGCCGGCGGGCAGCCATGAACCGTTCCTGGTGTCATGG
CAGACGCCGCTGAAGGCGCGCTGGGTACCGACCCTGCGGCTGGGCGCGCCCAGTCCCGTG
CAGCAGAACGATACTGCCCGCCTGCTGGTGCGCGCGGCCTGCATTGCCGTGGCAATCGCA
CTGGCGTTGTCGGCCCTGATGGCCTTCCTTACCACCCGCGACCGCAGTTTCCTGGTCTAC
ATCGCCGGTACCACCGTGCTGGTGCTGTGGCAGGCGATTCTCGGAGGGCTGAGCGGCTAC
CCCGAGCCATGGCTGCCGGTGGGTGAGCGCAGCGCGTGGTGGCTGCTGTCGTTGACCGCT
GCATCCCAGGCGCTGGTGCTGCCCGCGTTGTGGCGACTGAACGGCGGCGACCGCCTGCTG
CCGCGATCGCGCCCGATGCAGCTGCTGGCGCTGTGGGGATTGCTGGCGCTGGCCGCGTGG
GTGCCCTGGCTGCAGCGGGACAGCCTGGCCTGGGTGGCGCAGGTCCTGCAGGTGTCCTAC
CTGCTGGGCTGCGGCCTGGCATTGATGGCCGGGGTGTGGGCATGGCTGCGCGGCGACCGC
TGGGCGCAGGCGGGGTTGGCGGCGCTGGCACCGATGCTGGTGTTGATCCTGGCCGACGCC
TGCCGCGCTGCGTGGTTGCTGGAGTACCGCGTGGAGGCACTGCAACTGTCGGTGACCTGG
CTGCTGATGATGGCTGCCTATGCGCTGAACCAGCGGCTGGGCCGCCTGCGCCAGCAGCGC
GATGAACTTCGCCAGCTGGCCGAGACCGATGGCCTGACCGGGCTGCCCAACCGCCGTGCC
GGGCTGCAGCAGCTGGCACGGCACCTGGAACGGGTCGATCGCGAGCGCGGCCCGCTGGTG
ATCGGTTTCCTCGATATCGACCTGTTCAAGGACATCAATGACCGCCATGGCCACGCCGTG
GGTGACCAGGTACTGGTGGCGGTGGCACGTGCATTGCGTGCCGCGGTCCGCAGCCAGGAC
CAGGTGGTGCGGATGGGTGGCGAAGAGTTCCTGCTGCTGATGCCGGGCATGCCGCGCGAG
GCGGCATCGGCGCGTCTGGATCGCCTGCGCCAGCACCTCACCGAGGCGGCCCGGGCGCTG
CAGGTGCCCGGTCTGGAGGTCACCGCCAGCATCGGCCTGGCGCAGTGGCGGCCGGGCGAG
GACGATCTCGCCGCGCTGCTGCGCCGGGCCGACCACGCCATGTACGTGGCCAAGCGTGCC
GGCCGCAACCGGGTATTCGACGGCGAAGAACTCGATCCGCCGCCCCCGGCATGAAGCGCA
GCGGGCGGGGATGCCGGATAATAGGGCGATGACCACCCGACTCAACAAACATATCGCCGA
CACCGGCTTCTGCTCCCGCCGCGAGGCCGATCGCCTGATCGCCGCCCGCCGGGTCACCGT
CAACGGCCATCCGGCCGGCACCGGCGCGGTGGTGGGCGAGGAAGACCAGGTGCTGGTCGA
CGGCCAGCCGCTGCGCGCGCGCGTGGCCCGCAAGCCCGGTGCCCGCCGCCATGTCTACAT
CGCGCTGAACAAGCCGGTCGGCGTCACCTGCACGACCGAGACCTCGGTCAAGGGCAACAT
CGTCGACTTCGTCGGCCATGAACAGCGCATCTTCCCGATCGGCCGCCTGGACAAGGAGTC
CGAAGGCCTGATCCTGATGACCAGCAACGGCGACATCGTCAACCAGATCCTGCGCGCCGA
GAATGGCCACCAGAAGGAGTACCTGGTGGCGGTGAACAAGCCGGTCACCGACGAGTTCCT
GCGTGGCATGGCCCGTGGCGTTCGCATCCACGACCAGATGACGCTGCCGTGCAAGACCTC
GCGCATCGCCAAGTTCGGTTTCCGCATCACCCTGCAGCAGGGCCTGAACCGACAGATCCG
CCTGATGGCGGCCGAGTTCGGCTATCGGGTGACCCAGTTGCGTCGCGTGCGCATCGACAA
CATCAAGATCGGTGCGCTGAAGCCGGGCCAGTGGCGCAACCTGACCGAGCAGGAGCTGCA
GGGCCTGCTGCCGAGGCAGCTGGACTGGTAAACGGCTTCTGTAGAGCCGAGCCCATGCTC
GGCTGCTCTTTTGTCCGGGTGCAGCCGAGCATGGGCTCGGCTCTACATCAGCTAGACTTC
GCGGTGACCTGCCGGAACGTGACGCTGCATGATCAAGCCCGACAAGCCTGCCAATGAAGC
CCTTCGGCTTGAGGCGCTGTACCGCTACCGTATCCTCGATTCGGAGCGTGAAAAATCCTT
CGACGACCTGGTGGTGATCGCCAAGGCGGTCTGCGGCACCTCGATGGCGGCGGTGACCCT
GATCGACGTCGAGCGGCAATGGTTCAAGTCGATCCAGGGCATCGATGCGGCAGAAAACCT
GCGCAGCGAATCGATGTGCGGCCACGCGATCCTGCAACCGCAGCAGGTCATGGTGGTCGA
GGACGCGCTGCAGGACATCCGCTTCCACGACAATCCGGTGGTGGTGGGCGATCCGCACAT
CCGCTTCTATGCGGGCGCGCCTCTGATCAGCTCCGATGGCCTGCCGCTGGGCACGCTGTG
CGTATTCGATGCGCAGCCACAGCACCTGGCCAGCGACAAGGCTGAAGCGCTGGCGGCGCT
GTCGCGGCAGGTGATGCTGGTGATGGAACTGCGCCGCTTCGCGCTCGACATCCAGAAACA
CATGCTGGAGCGCGATGACTACGAGCGACTGCTGTCTGAGTACCAGGACGTACTGCTCGC
GCAGAATGCCGACCTGGCCGAACAGAGCCGCACCGACGCGTTGACCGGCCTGCCGAACCG
CCGTGCGATGGCGGCAGCGCTGGAAGAGGCGGTGGCGGTGAACGGAGACCAGCCCGGGGT
GGCCTGCGTCGCGCTGCTGGACATCGACCATTTCAAGCACATCAATGATTTCCAGGGCCA
CGCCACCGGTGACCGCGTGCTGGCCGAACTGGGCGTGCTGCTGCGTTCGCATTTCGCCGG
TCGCGGCATGGCCGCGCGCTATGGCGGCGAGGAATTCGTGGCGGTGATGCCGGCTACCGA
CCTGCGCACCGCCGAACTGCAGTGCGAGTTCCTGCGCCTGGCCGTGGCTGATCTGCCGCT
GGGATTCCCGGTCACGATCAGTATTGGAGTGGCCCAGCACCAGCCCGGTGAAAGCGTGGA
TGACACGCTGGCACGTGCCGACAAGGCGCTGTACCGGGCCAAGGGCAATGGCCGCAACCG
GGTGGAAGTGGCCGGCTGAAGCATCTGCCACCCGCGCGGTAAACGGATGCCGCTCCAGTA
GATCAATACGATGCGTGGATGCTGTCACCGATTCACATCGCGTCGCAGCTCCTGCGATCA
GAACCGGGCAGCATGATCCTCTGGTTCCCCGGACGCCGACCATGCTGCAGACCCTGGCCA
TCGCCCACTATCGTTCGTTGCACGGGCTCGTACTGCCGTTGCAGCAGTTGAATGTGGTGA
CCGGTGACAACGGCAGTGGCAAGTCCAGCCTGTACCGTGCCCTGCGCCTGCTGGCAGAGA
CCGCGCAGGGCGGCGTCGCGGCGGTGCTGGCCCGCGAAGGCGGGCTGGGCTCGGCGCTGT
GGGCGGGTCCGGAAAAGATGGACCGTCGGGTTGCTGCCGGCGAAATCCCCCTGCAGGGCG
GCCCACGCCAGGAATCGGTGGGATTGAAGCTGGGCTTCGCCACTGACGAATTCGGCTACG
CCATCGATCTGGGCTACCCGCCGCCCAGTCGATCGGTCTTCGCACTGGACCCGCAGATCA
AGGCCGAGGCGATCTGGGCCGGCCCGTTCCTGCGCAGCGCCAACCTGCTGGTCGACCGTC
GTGGAGCGATGGTGCGGCAGCGCCATGCGCGCGGTTGGGATCTGGTGGATGACCGGTTGT
CGCTATTCGACAGCCTGTTCACCCAGGTCGGCGATCCGCAGCGCCTGCCGGAAACCATCG
CCCTGCGCGAGTACATCCGGCGTTGGCGCTTCTACGATCATTTCCGCAGTGATGCCGATG
CCCCGGCGCGGCAACCGGCGATGGCCACGCGCACGCCGGTGCTGCATCACGACGGCCGGG
ATCTGGCGGCGGCCTGGGTCACCATCCTCGAGATCGGTGACCCGGTGGCGTTGGCACGCA
GCGTCGATGACGCGTTCCCGGGCGCCACGGTCGGTTTCGAGGAGCTGGATGGACGCTTGG
CGCTGCGTTTCCACCAGCCTGGGCTGCTGCGGCCCTTGTCGATGGCCGAACTGTCCGACG
GCACGCTGCGCTTCCTGCTGCTGGCCGCTGCGCTGCACACGCCGCGTCCACCGCCGCTGC
TGGTGCTCAACGAGCCGGAGACCAGCCTGCATCCGGACCTGCTGCCGGCGCTGGCGCGGC
TGATCATCGCAGCCAGTGCGCGCAGCCAGGTATGGGTGGTGTCGCACGCCAGCCGGCTGA
TCGCGGCGCTGGAACAGGCGCCAGGGTGCCATTCGCTGCATCTGTACAAGGAACAGGGCC
GCACGTTGCTGAGCGGGCAGGGCCTGCTGGATGCACCTGCATGGCACTGGCCGCAGCGTT
GATACGGGCATCCACGCCATGCGTGGATGCACTCAATCGGCGATGTTGCGCGCCTCGGCC
GTGCCAAGGATTTCCGGATGCTGCACCGGCTTGCGGCGGTTCAGCAGCGGATGCAGGAAC
ACCGCGCCGACGATGATCGCCACGCCCAGGTAGAACCACGGGGTGACTTCGTGCTGCTCG
CGCAGCAGCACCACCGCCAGCACCACCGCATAGACCGGCTCCAGGTTGGTCACCAGCTGC
ACCGTGTAGGCGCTCAGGTGGCGCAGTGCGACCAGGGCCAGGGCAAACGGCAGCAGCGTG
CAGAACCCGGCCAGCACCAGCAGCAGGATGCCGTCGTGCAGGTCCGGGACCACCCACAGC
GGGCTGGCCAGCGCAGGCAGCAGGTAGGGCATCAGCGGCGCCAGCAGGGTCAGGGTGAGG
GTGCCCGCACCCAGCTCCAGCGCGGTGACCGTGAGCGGATCTGCGTGGCTGACCATGCGC
TTGTTGAGCGAGCCGAACACTGCCACCAGCAGCGCCGAGATCGCGCCGATCAGCACACCC
AGGCGCATGCCGTCGGGCACGCCACCGACCACCAGCGCGACACCCGGCAGCACCGCCAGG
CCGAACGCCAGTTCACGCAGCTGGAATGGCCGCTTGGCCACCCACGGTTCGATGATCGAG
GTGAACACCGGCGCCAGCGCGATGCAGGTGGCGGCCACCGACGCATTGGCCAGCTTTACC
GCACCGTAGAACGTCAGCCAGTGCAGGGCGACCAGGGCGCCGATGCCGGCATAACCGGCC
ACCAGCCGCACTGGCAGCGTACGCAGTCCACGCCAGACCCGCGGCAGCAGCGCCAGCATC
GCCGTCACCAGCAGCATGCGCCACCACACCAGCGGCAGTGCGGGCAGGGTGATCAGCTTG
CCGAGGATGGCGGTGACGCCCCACAGCAGGACACAGAAGTGAATCTGCCACAACGCTTTG
CGGGTGTCGGGTGTGCTCATCCGCCTATTGTGCGGCAATCGCACGGCCGCCGGCGATGCC
TGTGGCATGCTCGCGGAAACTCCCCAGGGGAACCCCGCAATGGCTGCCAACCGTTCCGCC
CAGCGTGCATGGGCAGCGCTGACTGCACTGATGGCGGCCACCTCGTTGCTGCTGCAATAC
CTGTTGCTGCTGCATGGCCCCGGGGCGGCTGCCGGGGTCGGCATGGCGACGCTGCGCTTC
GTTGGTTACTTCACGATTCTCAGCAACCTGGCGGTGTGCCTGGGATGCGTCCGGCTGATC
CGTGCGGGTGTGCTGAACGCGACTGTCGCCGCGGCGATCGCGTTGTGCATCGGGGTGACC
GCGTGCATCTACGTGCTGGCGTTGCAGGGGCTGTGGCAACCCACCGGGCTGCAATGGTGG
GTCGATGCCGGCCTGCACTACGCTGTGCCGGCGCTGTACCTGCTGGGGTGGTGGTGGCTG
CTGCCGCATGGCGCGCTGCGCTGGCGCGCACTGGGCGGGGTGCTGCTGGTACCGCTGGTG
TACCTGGGCTGGGCGATGCTGGTGGCCGAAGTGACAGGACAGGCGCCGTATCCGTTCCTC
GAACTGCAACGCCTGGGGCTGGCGGCGTTCCTGCTCAACGTGCTGCGCGTTGCGAGCGTG
TTCGTGGTGGGGTGGACCCTGCTGTGGGGGCTGGACCGCTGGCGCTGTCGATGAGGCGCT
GCAGGGCCATCGCTGCCGCCGGGTTGCGCGCTTTGCCTGCGCCGATGCACAGCAGGTAGA
CCTCGCGCGGGGCCTCCGCAGCGGGCCCGGCCAGGCAGGGCAGGTCATCCACTGGTTCAC
CGCGTGACCAGCGGCGTGCGCGTTCGGCCCAGCGTTGCTGCACGGGCACCGGCAGGCCCT
CGTTCAAGCGGGCCTGGCTGCGCTTGATCCGCGCATAGACGAAGCCGGCACTGACATCAC
CGTGCAATGGCGCCTCGTCGCTGTCCTCGATCACCAGCGCCACGCCATGGCGGCGGGCGG
CGTCGACCAGTGCCGGGCCATGTGCCTCGGCGTTGCGGACCTCCAGCGCATGCTGCAGCG
GCACCCCGTCCAGCTGCTTAGGCAGCTGTGCCATCAGCGCCTCCAGTGCATCGGCGTCGG
CCGGGTGGCGCGGATCGAACTGCCACAGCAATGGGCCGAGCCGGTCACCGAGCGCCAGTG
CCGCCTGCAGGAACGGTGTGGCCGCTTCCACGGTGCTGGACAGGTCGCGTCGCTGCACCA
GGTAGCGCGGCGCCTTCATCGAGAAGCGGAAACCGTCGGGTGTCTGCGCAGCCCATTGCG
CGCACTGGGCCGCAGTTGGCGTGCGGTAGAACGTGCCGTTGATCTCGATGCAGCGCAGGG
CGCGGCTGGCGTGGGCCAGTTCCTCCCGCTGCGGCAGGCCTGCTGGATAGAACACACCGC
CGCGCCATTCGGGAAACACCCAGCCGCCGATGCCGCAGCGGATCTCTGCCTGCCTGCCGG
CCGTGGTCACTGGCCGTGGTCCGTGCGCCACGGGTCGTAGCTGCCGAACCACCACAGGTA
GCCTTCCGGGTCGGCGCAGGCGTAGCCGCGTCCGCCATAGTCCTGGTCGGCGATGTCGAT
GACGATGCGGGCACCGGCGGCCTTGGCCCGCGCGTAGTGCGCATCGGCATCGGTGACGAT
CACGCAGGCGCTCTGGGTCTGGCGTCCGCCGACCTCGTCAGGCAGGGCAGCGTGTTTGCT
CCACGCACTCTGGTTGCTGGCCGAGCCCAGCATGATCATGCCGCTGCCGAAGGTGAGCTG
CGCATGGAAGACCGTATCGCCATCGGCGTAGACGGCCTGGGCATGGAAGCCGAAGGCGCG
CTGCAGCCAGTCAATGGCGGCCTGCGCGTCGCGATAGCGCAGGCACGGAATGATCGTGGA
GCCGCTGCTGGGTTGGCCGTTCTCGCCCATGACACCCCTCCTATGGCACAGGGCAGGATG
CGCCGCCGGACGTTACCATCCCGCGAAACCCCGGTGACGGCCTGCACATGGCCGCCACCC
CTGTTCGGAGATCGTGCTGGATGAAACCCTGGATCGGAGGAGCCGTGCTGCTGGCGTGCA
CGACCATGGCGAGCGCGGCGACCCCGCCGCCGCTGCAGGACCTGGATGCGACCGTCGAGC
GCGTGCGCGCGCAGTTCGACGTGCCCGGCATTGCCGTAGCGGTGGTCAAGGATGGCGAGG
TGGTGCTGGAGCGCGGCTGGGGCGTGCGCGAGCAGGGCAAGCCGGAACCGGTGCAGGCCG
ATACGCTGTTTGCCATTGCGTCCAACACCAAGGCGTTCACGGCCACCTCGCTGAACCTGC
TGGCGGAAGAGGGCAAGTTGAAGATGGACGACAAGGTGATCGACCACCTGCCGTCGTTCC
GCATGTCCGACCCGTTCGTGACCGGGCAGATGACGATCCGCGACCTGCTGTCGCATCGCA
GCGGCCTGAGCCTGGGCGCCGGTGACCTGCTGTTCTGGCCAACCACGTCCTACAGCAACG
CCGAAGTGGTGCAGCGGCTGGGCAAGGTGCCGCTGAAGGGCGGCTTCCGCGAAAGCTATG
CCTACGACAACATCCTGTACGCGGTCGCCCAGCAGGTGATCGAGCACGTCTCGGGCGTGA
GCTACCAGCAGTTCCTGCAGACCCGCATCTTCGACAAGGTGGGCATGGCCGGCACGCGCT
ACAACGCCGACCACCTGAAGCCAGGTGACACGGCGGCGGTCGGCCACGCCAAGTACGATT
TCAAGGACCTGCGCACCGTCGCACCGCTGACCTGGTCGAACAATGCCGGCGCCGGTGGCA
TTTATTCCAGTGCGCACGACATGGCGCGCTGGATGCAGGTGCAGCTGGCCGAAGGCAAGC
TGGCCGACGGCACTGCGCTGTTCAGCGAAAAGAGCCAGCAGCAGATGTGGCGGATGATCA
CCCCGCAGTCGATCCCGGCGCCGAGCGTGCCGGAGCTGGCACCGGCACGGGCCAACTTTG
CCGGCTATGGCGAAGGCTGGAGCCTGAGTGACTATCGCGGCCGGAAACTGGTCTGGCACA
CCGGTGGCTGGCCGGGCATGGTCTCGCGCTTGACCCTGGTGCCGGGCGAGAAGCTGGGCG
TGGTGGTGCTGACCAACCAGGAAGTGGGCGCGGCGTTCAACGCGATCACCCTGAGCGTGC
TTGATGCCTATCTGGGCGGCGACAAGCACGACTGGGTGGACGCCTATGCCAAGGCCGTGG
CCAAGGGCCAGGACAAGGCCGACGAGGCCTGGGCCAAGCATCAGAGCGCGCGCGACAAGG
GCAGCAGGCCGTCGCTGGCGCTGGCCGGCTACACCGGCACGTTCCGCGACCGCTGGTATG
GCGAGATGCAGGTCAGTGCCGCAGGCAAGGGCCTGCGCCTGCGCTTCATGAAGACCGCGC
AGCTGAGCGGCCGCCTGGAGCACTGGCAGCACGACACCTTCATCGTGCGCTGGGATGACC
GCTCGCTCAACGCCGATGCGTTCGTGAACTTCAGCCTGGACCCGGACGGCAAGGTGCGCG
AGGTGCGCATGCAGTCGATCTCCGACCTGACTGATTTCAGCTTCGATTTCCAGGACCTGC
TGTTCACCCCGGTCAACGAATGAAGGTAGTGCCGGCCGCTGGCCGGCAACCTCATGATCT
TCCGAAATGCCGCAAGGGTGCCGGCCAGCGGCCGGCACTACCGGAGTGGCGGCGATCATC
GGCTGGCGTACACATCCGGCGTGGGATACTTCGCCGCTTGCAAGAGGCGAGGGAGTGCGA
TGTTCCGTTGGTTTGAATCCCTGATCCCGGTGTTCCCGCCCGTGGATGGGCGCATGCCAC
CGCGCAAGGTGCTGCCGTTCTACCTGCACTACCTGCGCCCGGTGTGGCCGGTGCTGCTGG
CGACCCTGATCGCCGGCCTGCTGCTGGCGCTGGTGGAAGTGGCGATGTTCGATTACCTGG
GCCGCATCGTCGACATGGTCGCCGAGCAACCGGGGGCCGATTTCTTCAAGCGCCATGCCA
ATGAACTGGGCTGGATGCTGTTCATCACGGTCATCGCGCGGCCGATCCTGGTCGGCCTTC
ACAACCTGCTGGTCAACCAGGCGATCGTGCCCGGCCTGAGCAACCGCTCGCGCTGGCTGA
TGCACAACTACGTGGTGCGGCAGAGCCTGAGCTTCTTCCAGAATGACTTCGCCGGCAGCG
TCGCCAACCGGGTGATGCAGACCGGTACCTCGCTGCGCGAGTCGGCGGTGCAGATGGTCG
ACTCGCTCTGGTACATCGTGGTCTACACCGGCACCGCGCTGTACCTGTTCGCGCAGGCGG
ACTGGCGGCTGATGGTGCCGCTGATCCTGTGGCTGCTGGCCTATGCGGTGATCATGGTCT
ACTTCGTGCCGCGCGCGAAGGAACGGGCCTGGATTGCGTCCGAAGCGCGTTCCAAGGCGA
TGGGCCGCATCGTCGATGGCTACACCAACATTCCCACGTTGAAGCTGTTCGCCCATGGCG
GGCGCGAGCAGGCCTATGTGGCCGAATCGATCCAGGAACTGGCGGTCAAGCACCGCGCGC
AGACCCGGGTGACCACCGGCATGGACCTGACCATCGCCATCGTCAACGGTTTCCTGATTG
CCGGTACCTGCGGGCTCGCGCTGTGGTTGTGGAATGGCGGCCACATCACCGTCGGTGCGA
TCACGCTGGCGACCGGCCTGGTGATCCGCATCCACAACATGTCCGGCTGGATCATGTGGA
CCATCAATGGCATCTTCGAGGACATCGGTACGGTGCAGGACGGCATCACCACCATCGCCC
AGCCGCTGACCGTGCAGGACCGCGAGGACGCGGTGCCGTTGCAGGTGACCCGCGGTGGCG
TGCACTTCCAGGACATCCACTTCCACTATGGCAAGAAGGGTGGCGTGATCGCAGGCCTGG
ACCTGGTGGTGAAGCCGGGCGAGAAGATCGGCCTGGTGGGTCCTTCCGGTGCCGGCAAGT
CGACCCTGGTCAACGTGCTGCTGCGCCTGTACGACCTGGAAAGCGGCCGCATCCTGATCG
ACGACCAGGACATTGCCTACGTCACTCAGGAAAGCCTGCGCCAGCAGATCGGCGTGGTCA
CCCAGGACACCTCGCTGCTGCATCGCTCGATCCGCGACAACCTGCTGTACGGCCGTCCGG
ACGCGACCGATGAGCAGTTGCGCGCTGCGGTGGCCAAGGCGCGTGCCGAAGCCTTCATCG
ACACGCTGGTGGATGGGCAGGGGCGTCGTGGTTACGACGCACATGTCGGCGAGCGTGGCG
TGAAGCTGTCAGGTGGCCAGCGCCAGCGCATCGCCATTGCCCGCGTGCTGCTGAAGGATG
CCCCGATCCTGGTGCTGGACGAAGCGACCTCGGCGCTGGACTCGGAAGTGGAAGCGGCGA
TCCAGGACAGCCTGGATGAGCTGATGGGCGGCAAGACGGTGATCGCGATCGCGCACCGGC
TGTCGACCATCGCACGCATGGACCGGCTGGTGGTGATGGACCAGGGCCGCATCGTCGAGA
CCGGCAGCCACGCCGAACTGATCGCCGCCGGTGGTCTGTACGCGCGCTTGTGGGCGCGAC
AGACCGGTGGTTTTGTGGCCGCCGATCAATGATTGCTTTCGGGGTCGGAGCCTTCTCTGC
GAGCAGGATCCGACCCTGGCCACGTATGCCTTGGGGTCGGATCCCTTTCCGCAGGAAAGG
GCTCTGACCCCAGCGTGTTTCCGGAGACCTGCATGATCCGACCCGTACGCTCCTTGTTGC
TGGCACTCATTCTGGCCACCACGGCCGCAGCCGCGGCACCGACACCGGTGCAAGGCGACC
AGCTCGAGCAGGTCGTCCTGCTCAGCCGCCACAACCTGCGCGCGCCGGTGGTGGCGTCGG
GCGCCCTTGCCCATGCCACGCCGGAACGCTGGCCACGCTGGGATGTAGGCCCCGGCGAGC
TGACCACCAAGGGCGGCGTGCTGGAGGTCTACATGGGGCGCTACATCGGCCAGTGGCTGC
GCCAGGCGCAATTGTTGCCGGCGTCGGGTTGCCCGCAGCCGGCTGACTTCCACGCCCATG
CCAACAGCCTGCAGCGTACCCAGGCCACCGCGCAGTTCTTCATTGCCGGTGCGTTTCCGG
GCTGCCATGTTGCGGTCGAACAGCGCATGGCGCTGGGGACGATGGATCCGCTGTTCGACC
CGGTGATCCACAACGATGACGCGGCATTCCGCAAGCGCGCGCTGGCGGCAATGCAGCAGG
CGCTGACAGCATCGGATCTGGCATCCGCACTGTCCGTGGTGGAGGAAATCACCCGTTACC
CGCAGTCGGCGGCCTGTACGGGGCGCAGCGACTGTCATCTGGTGCTGGGCGACACGACCT
TCAATGCGGAGCCGGGCAAGGAGCCACGCGCTTCGGGTTCACTGGCACTGGCCAGCGGTC
TGGTCGATGCCCTGCTGATGGAGCATTACCAGGGAAGTGGCGTTCCGCGCGAAGGTTGGG
GCCGCTTGAACACGGAAGGCCAATGGCTGGCGTTGGCGCAGATCCGCAACCGCTACCAGG
ACATCCTGTTTGGAACACCCGCGGTGGCGCGTGACGTGGCCGCTCCGCTGCTGGCGCGCG
TGGATGCGTCGTTCGGTGATCCGGCGTCGCCGAAGGTGATCCTGCTGGTCGGCCATGATT
CCAATATCGGTTCGGTGCTGGCGGCGTTGGGAATCCGCGACTACAGCCTGCCAGGCCAGT
TCGAGAAGACGCCGATCGGTGGCCTGCTGCAGTTCGAGCGTTGGCGTGACCGCCAGGGCG
GTGGCGAGCGTTTCCGCCTGGCCTACGTCTATCCGACCGCCGCGCAGCTGCGCGATGCCG
TGCCGCTGACCGAGGCACAGCCGCCGGGACGCGTCGCACTGCCCTTGCCGGGCTGTGACC
GGCAGGGCTGCAGCCGTGCGCAGTTCCAGCAGCTGCTACAGCGGGCCCGTCGCTGAAACA
GGGGGCTATCGCAGCGGCGTGCGCACGATGCCCTGCGCAGCCATCAACGTAAGGTCGCCG
CCCAGCCGTGGGGAACGGAACGGTCCGCGTGCATGCGCGGCATCGAACAGGCCGCCATCG
GGTGAGCGCAAGCGGTAGAACTCGACCCAGCCGCTGGCCTGCAGGGGCAGCTGTGCAACG
CCGGTGTGTTCGTTGAACCATGCAGGGTCCTTGCTGCCTTCGATGACGCGGCGGGCAAGG
CGGTCAATGGCGCGATCCCTGCTGGCGTACCAGTCCTGGCCGCGCAGCCGTGCCAGCTCG
GCCATCATCACCAGCGGCGCCAATGCGTAGTCGTGATAGTGCAGGGCGCGTTGCCCGCGC
GCCATCTCCAGCGGCAGGCTGCCATCGTCCTGGATGTCATCGACGCCCTGCTGGAAGGCG
GCGTGGCCGGCTTGCCACAGGGCATCGTCGTCGGTGGCCAGTCCGGTGGCCAGCACGCCC
AGGCCGCCCCAGTAGTAGTGGTTGTTGCGGCGCCGTTTCGGATTGTTCCAGTACGCCAGG
TTGGCCCGGGCCAGCCTCTGCAACCACGGATCGATGCGCGCGCGCTGCCGGGCATCTGCC
TGGTCGTGCACCTTCAGGTAGGCCATCGCTACCGCATCGAGCATCCACTGCCGCATGTAG
AACGACTGGTTGTTGTTGACCCGGATCATCTGCCCGAGCATGGCGCCGTCGTCGGCCCAC
GCACCCAGCCAGGCCAGTGTGCATTGCGCCGCCGCCCGGTCACCGGTGCGCAGGTAGTCA
TCGCTCATGCGTGCCACGTCGGCGGCATAGCGGTCCAGCGGCGCGGTTGCGTCCTTGTTC
TGCTGGCGAAGTGCCGGGTGGATCACCGAACCAGCCTTGTCGGTGTAGTAGCCCAGGGCA
CGGATGTCGGGCTGTCCCGCCGGTGGCGGCGGGCAGGCAGCGTAGGCAGGAGTGCTGGCC
AACAGCGCGGGCAGCAGCGCAAGACGCAAGAGGGGGAGAGACATGGACGCCGGCGGAAGG
GGGAACCTGGCGAAAGATGCGCCCGGAGTTGTTCGCCAGGTGTGAGGTCACGCACGCCCG
ATGTGCAACGGTTCAGGACCGGAGCGGCTCCAACGTGGCGGGAAGGATGCGTTGCCCTGT
AGGCGACGCGTGCCCTTCTGGGCTGCGGGGTTGCGATGTAGTCTGCGGGTGATTCACCTA
CTCTGGAGATCGACCATGAAAATCACGGACTTTCTGGTAATGGATCACTATGGCGACCAG
ATCGACGCCGATCCCCATGGCAACAACATTGCATTCTGCTGTTTCGACTGCGGGCATCCC
ATACTGGCCGTCGCGCTGGAGAACCAACGTGGGTTTGATGAAGTGCATCCGGCGGCATGC
CGGGGCTGCAAGGTGAAGTACTTTCTTGATATCCGCAGCAATGCCGGGAAGCTGTACATA
CACCGGATGTGAGGCCGTCGGGCGCTTCAAACGAGAACGGCCCGGGAAGCCCGGGCCGTG
AGGTGCTGCCAGAGCCGCGGGGCATTCAGCCCCGCAGCCGATCACTCGATCGGCTGGTCC
AGCATCAGCTGGCGTGCGAAACGCACCGGCGGTGCGCCGTAGGACAGTACCTGGTCGTGG
TACGCCTTCAGGTTGAACTTGTCGCCCAGCTTTTCCTGCACCGCCTTGCGGGTGTCGAAG
TGTTCCTGCGCACCCACGAAGTAGGTCGGCAGCTGCGCCGAGGTCAGCTGCGCGCGCACC
CACTTGCCGGCCGCTTCGCTTTCCTGCTGGAACGCGTCGTGGGTCATCAGGTGCATCGCC
TTCTCGCGATCCCAGTTGTCCACGTGCACGCCCTGGTCGAGGATCGCGTTGGAGATCGTG
CGCAGGTAGAACTTCAGCTGCACCAGGTGGAACAGCGGGTCGTTGTCGAGGTAGCCCTGC
TCCTGCATCATGCGCTCGGTGTAGACCGCCCAGCCTTCGGCGAACAGGCCCGAACGCAGC
ACCGCACGCAGGGTGGAGGGGAACTTGGCCGAATGCCAGCCCTCCAGGTAATGGCCCGGG
GTGCCTTCGTGGATGCTCAGCAGGTGGATCATGCGCGAGTTGTATTCACGCAGGAACGAG
TCGACCTGCTTCTCGTTCCAGTCGTCCGGAATCGGCGACACGGCGTAGAAGGTCTTCAGG
TTCTTGTCCAGCGGGCCCGGAGAATCGCAGTAGGCCACGGCCACGCCACGCTGGAATTCC
GGCATCAGGATGATGTCCACCGGCGCATCGGGCAGGGTCACCAGGTCGTGCTCGCGCACG
AACGCGGTGGACTGCTCCAGCGCGGCCTTGGCATCATCGACCACCTTGTCGCGCGCCGGC
TTGTCGGCGTAGGCCAGTTCCAGTGCGGCCTCGATCGCCTTCTGCTGCTGCTCGTCGGTC
GGCTGGGCCGGCATCTCCGGCGCACCCGGCTTGTCCTTCAGTACGGTCTGCGCGATGCCG
TACATGTCCTCGCGCACGCGCTTGAGTTCGGCGCGTGCACGCTCACCGATCTCCTGGCGC
GACAGCGAGGAGCTCAGCGCGAACTTCAGCTTCTGGTCGTACTTTTCCGCACCAATGCGG
AAGTCGCCCTTGGCGTTCGGCACCAGGGTCTTGTCCAGCCAGGTCTGCTGCTCGTCCACG
GCCTTCTTCAGGCCGTCGATGGCGGCCTGCAGGCGCTGCTGGTCGGCCTGCGGCAGTTCG
CCGATGTGCGGGGTGATGAAGGTATCGACGATGCTGAGGATGCCCTTGTTCTGCTTGGCC
ACCGTCTCGGCATGGATCTTCGGAACGCGGGCCGGATCCAGGTTCTCGCGTGCCTGGGCG
AAGATCGCCGGCAGCTTTTCCATGCGCGCGGTCGCCGACTTCAGGCGTTCCGGCAGCGGC
GCGAACTCCCGGGCCATCAGGCCATAGATCGCGCTGCCGGCGATGCCGTTGTACAGCTGC
GGGTCCCACTTGCCGGACTGGAGCACTTCGGCGTTCCAGATTTCCGACTGCAGCTGGTTG
CGCAGGATCGCCGCGTCCACCTGGTTCTCGCGGCCCAGCTTGGCCACCTCGATCTTGTCC
AGCTCACCCAGCAGCGCCTTGTAGGCGGCCACGGTCTTCTGCTGGCCGGCGGCGCTCAGG
TCGTCCAGTTCGCTGTCGTAGCGGTGGTCACCGATCTGGGTGGCGCTGACCGGCGACAGC
TGCATCCAGGTGTCCAGGGCGCGCTTGGACAGATCGGCGAAGGCGGCATCGACCGCCGCG
TCACCGGCCTGCTGGCTGGTGGCCGGGGTGGAAGCGTTGGTCGGGGCGTCGGCAGGCTGG
CAACCGGCCAGCGCAGCGACCAGGGCGAGGGCAAGAAGATGCGGGCGCATCGGCATTCCT
GTACGGGGTCAAACCCTGAGCATAGGGCCCCGTCGCTGCTTTGTCCCCGTGCCATAGGAT
TACCATGGGCGGATTCAAGGACCCTCCAAAGGAGCGCAGGACATGGAATACCAAGGAAGC
TGCCATTGCGGCAGGATCGCATTCACCGTACAGGCCGAGGCGCCGATCAGCGACGTCATC
GACTGCAACTGCTCGATGTGCCGCCGTCGCGGCAGCCTGCTGTGGTTCGCCCCGCGCGAG
GCGTTCCAGCTGGCCACCGATCCGGCTGACGTGGCCACCTACCACTTCAACAAGGCGCAT
ATCGACCACCACCACTGCCGCCAATGCGGTATCGCCCCCTACAGCGAAGCGATCGATCCG
CGTACCGGCACACCGATGGTGGCGGTGAACGTTCGCTGCGTGCCGCAGGTGGATCTGGCC
GGTCTTTCGGTGACCTCCTACAACGGAGCCGCGCTGTGAGGCCGCTGTGCGCGTGGACGC
GCACGCTGGCAGTGCCGGTGCTGCTGTTGGCACTGGCAGCCTGCGCCAAGAACGGTGAGC
GCGCTGCAGAGGCGGGCGCGACCGCGGCCGATGCCGCTGTTGCTTCGCCGGAAGGCGCAT
TCCTGGCCTACGAACATGACGTGCAGGTGCAGCTGGAGGCGGCGCAGATCGCACCGCGCA
TCCAGCAGATCGCCCAGGCCTGCCAGAGCGCGAAGTTCGGCGACTGTGCAGTGTTGCAGG
TCGACCAGCGCGGCGGCGAGCAGCCCAGCGGTGAAGTGAAGGTGCGCATCGCGCCGAAGG
GCACCGAGCCGCTGATCGCGATGGCCGGTGAGGGCGGCACGCTGCAGTCGCGCAACACGC
GCGCGGAGGACCTCGCGCAGGAAGTAGCGGACACCGCGCTGACCAAGTCCCGGCTGGAGA
AGGAACACGCGCGGCTGTTGTCCTACCAGGACCGCAAGGACCTGAAGATCGAGGACCTGA
TGGCGATCACCACGCGGCTGTCGGAGATCGAAGCAGGCGTCGAGCAGGCCAACAAGGATG
CCGCACAGCAGCGTCGGCGCATCGATACCCAGCTGGTGACGATCCACGTCGACACCACCT
CGGGCCAGCGCAGCCGCAGCGAGATCGGCGAGGCGCTGAGCGAGTCGGGCAGCATCCTCA
GCGGCAGCATTGCGTTCCTGATCCGCGCCGTCGCCGCGTTGCTGCCGGTGGGTGTGCTGG
CCCTGGTCGTGGCCTGGGGTGTGCGGGCGTGGTGGCGTCGCCGCCGTCGCACGCTGCCGC
CCACCCGCTGAGGTGACGGCTGATGCCGGCAGGGAGCCGGCGTCAGCCCTCGTCGGTCTC
GTACTCGACGAACACATCCAGCTCCAGCGCCAGTTCCTGCACCGCGTCGCGCACCTTCTG
CGCGGTGCTTTCATTGCCGACTTCCACTTCCAGCTCGTGGATGCCCGGGCCGATGTCATC
GGACAGCCCGGCCGAACTGGAATCGTCGTCGTCCATGTGCGGCATCAGGTCGTCGGTTTC
CTCGACATGTTCGATGCCCTCCAGGCCGAGCAGCAGGTCGCTGATGGCGCGGGCGTCGTC
TTCGGTTCCGGTGATGCGCAGTCGCAGCATGGCCATGGCGTAGGTACGTTGTGGAGTTGC
CTGCAGCCTAGCCAGCGCCGGGCAAAGAACGGGTGAGGGCGCAGTCAGGCGCGTGTGGCC
GGGCGTCCGAGCAGGCTGTCCGGCAATGCGGGAATCGGCGTGCGTTCGTCCTGCGCCTGC
TCCAGCAACCAGTCGATGAACAGGCGTGCGGCCGGGCTCGGCGGTTGTCCTTCGGCATGC
ACCACGTGATACGCATAGCGCGCCTTCAGCGCCGGGCCGGGCAGGCGTACCACCTCGTAG
CGCTGCAGGTAGGGCTGCGCGATGTGGGTACGTGCCAGCACCGCGCCCATGCCGTACACC
GCTGCACGCATCGCATCGGTGCTGTCGGCGAAGGTGTGCATTGGCGGCAGCGGCGAGGGC
GGGCGCACGCCGGCATGACGGAACCAGTCGCGCCAGCCCTGCGGCGACAGGTCGGTCAGC
AGCGGCAGGTCGGCGATGCGCGCCGGATCGACCAGTGCTTCGACCCCGGCCAGCGCCGGC
GAGGCCACCGGGAACAGGTAGTCGTCCATCAGGTGCTGCGCACGCAGGCCCGGCCACTGG
CCCAGACCGTAGCGGATGCCGACTTCCGGCCCATTGTCGTCGTAGCGATCCAGGCCGCTG
CCGGTGTGCAGCTCGATGCGGATGTGCGGATGGGCCTGGGTGAAGCGCGGCAGCCGTGGC
AGCAGCCAGCAGTAGGAGAGCGAGCGCAGCGTGGTGATCCGCAACGGCACGCTGTCGGCA
TCCGGCTGCAGGTGATGGGCGACGGCCGCGACATCGGTGAAGGCGGCGCTGGCGGCGTCG
GCCAGTTGCCGGCCCTCGGCGGTCAGGCGCACGCCGCGGGCGTGGCGCAGGAACAGGCGT
ACTTCCAGCACTTCTTCCAGCCGGCGCACATGGTGGCTGACCGCGCTGGCGGTCAGGTGC
AGCTCCTGCGCGGCCTGGGCGAAGTTCTGGTGGCGCGCGGCGACCGCGAACACGGCCAGT
GCGGGGAGCAGGGAAGGGCGTAGCTGCATGTCGAGCCTCAAACCATATTTGTGGCTGGCA
GCGATACTACGCGCTTGTGCGGCAGGCGTCTGCGCCCGATCCTGTCTGCCTTGGCGAAGA
ATTGACGATGGACGGAGGCGAGGCATGAATGCGGTCCCACAGGCAGCCGAGCGCGACTGG
CGCACACCGCTGGAGTTGACCCTGCTGGGCGCCATCTGGGGCTGCTCGTTCCTGTTCATG
CGGGTGGCGGTGCCGTCGTTCGGTCCGTTCGCGCTGGTCGAGGTGCGGCTGGTGCTGGGC
GCGCTGGTGCTGCTGCCGTTCCTGTGGCGTGCCCGCGCGCAGTTCCCACCGCGGCGCTGG
CTGTGGCTGGCGCCGATCGGGCTGATCAACTCGGCGCTGCCGTTCGTGCTGTTCGCCTAC
GCGGCCGAGCGAGCCCCTGCGGCGATCGGCGCCATCTGCAATGCGATGACCGTGCTGTTC
GCCGCGCTGATCGCGTTCCTGTTCTTCGGTGAAAAGATCGGCATGCGCCGTGCGGGCGCG
CTGCTGGTCGGCTTCGCCGGCGTGGTGGTACTCGCCACGGCCAAGGTCTCGGGCCTGAGC
ATCGGCACTGCAGTGCTGGCTGGTGCCGCGGCTTCGTTGCTGTACGGCCTGGGCGTGAAC
CTGGTGAAGCGGCACATGACCGGCCTGCCTTCGGCGGCGGCCGCTGCTGCAACGCTGTCG
TGTGCCTCGCTGTGGATGTTGCCGATGGCGGTGACCCACTGGCCGCAGGCGGCGATTCCG
CTGAAGGCGTGGGGCGCGGCGATTGCCTTGGGCGTGGCCTGCACCGGGCTGGCGTTCCTG
ATGTTCTACCGCCTGATCGGTCGTATCGGCCCGTCGCGGGCGTCGACGGTGACCTACCTG
ATTCCGCTGTTCGGCGCGGCGTTTGCGTGGTTGTTCCTGGGTGAGCCGGTGACGTTGCAG
ATGTTGATTGCCGGTGTGTTGATTCTGGGGAGCGTGGCGGTGAGTCAGAAGGGCTGAGCG
CGCCGACGCACTGGTAGTGCCGGGCGCTGCCCGGCAGCTCTTTTCCACGCCTGCGGAGAG
GTGTCACTTTCTTTGCTCGTGCAAAGAAAGTAACCAAAGAAACACGCCGCCAGGCCGCGA
GCCGGTGCTGCGCACCGGTGCCCTGCGCTCCTCGGCCCGTCGAGGGACGGCGCGGGAACT
CGCTGCGCTCAGACACCCGCGCCTCTTCGCCCTCGCCAGACCTGCGGTGCTCGGCTCGCT
CAAGGCGGACTGGAAGGTCAAGATCAACAGCAAAAGCATCCACGCATTGCGTGGATCTTC
TGGGTGCAGCTGTGGCCTTTGAACTGGGTCCGCCTTGAGCGACCCGAGCATCGCAGGGGA
ATCAGGGGCGAAGAGGTGCCGATGTCCTGTAGAGCCGACTGCTAGTCGGCTGCCTTGTGC
ACACCGTCCCCTGATTCACCGAGAAGCGCAGGGGACCGACGTGCGAAGCACGGCGGCTCG
CGACCTGGCGGCGCGTTTCTTTTGGTTACTTTTCTTTGCGTACAAAGAAAAGTAACGCCC
ATGAACAGTGAAGCACCTTCAGCACGCGTCACGCGCAGGAAACCATCAGCGAACCGGCAC
CGGAATATTGCACAGATCGATATGCCCGGCCGGGCGCTTGTAGAAATCATCCACGCGGTT
GCGCCGCGCCTCCACCGTATCGGCGAAGGTCTTCGAGTCGGTACGCAGTACCTGGATCGG
CGTGCGCTCGGCTGCCGGCACGTCGCTGGCGCGGCGGATCGACACGATCGGCGTGCGCAG
TGTCGGGTCGGTGTAGAAGCCCATCGGCGCCGGCCCGCGCGGCGTCGCGCTGAGCAGCTC
CATGCCCTTCAGCACGCGACCGACCAGGGTGATGTTGCGGTCCAGTTGGCGCGGCGACTG
TCCGGTCACCACGTACAGTTCGGCACCGATGCTGCTGTCTTCCTCGTTGCTGCGGCCCGC
GCCCAGCATGCCGTAGCAATGTGCCAGCCAGGCCTTGCCGGCCTGCGGGTCCTGGCCGAC
CGGGAAGCCGTCGACAAAACCGGTCTGCGCGGCCCAGCCATCGCGGTCCGGCAGCACGGT
GACCTTCAGGCCGGCGCTGGCGCGCTCGAACTCGGCCGGCAACTTGCGCGCGGCGCTGCC
GAACGGCTTGGCCTTGGCTGCGTCATCGGCGTCGGCATCGCCGAACTGCACCACGAAGTT
GTCCTGCGAGCGGTAGATGCTGGTGCCGTCCCAGAAATGCTCGTGGGCGAAGGTCTGGAT
GTTGGCGACATGGCGCGGGGCGAACTGCGGTGCCAGCTCGATGATGACCCGACCGGCCGG
CAGGTCCATGTACAGCAGGTTGGCCGGGTCCGGGGTGCGCCAGTCGCTGGCCGCCGAGGC
GTCGAGGATCTGCTGAGGGCTGCGGTAGGGCGTGGCCGCGCTGGCCAGGGCGGGCAGCAG
GCAGGCCAGGGCGAGGGCGGTCAGGGCAAGGCAATGGCGGTGCGGCATGGGAACCCCGGA
ACATGAACGAGGCTTCGATTCTGCGCGAGCCGCGCAGCGGCGCCAACCGGGAGAGTGACT
AACGACACATTCGCTATACCGAACTTCGCACTACTGTGGACTTCAACGTAGTGGAGGGCC
GGTCATGTCCGAGGACGATGTCCACCTGAAGAAGTTCCAGAAGGAACTCAGCGCCGGAAC
GGTGTCGCTGGCCCTGCTGGCGGTGCTGGCCCGGGCCGGGGAGCCGCTGTACGGCTACCT
CATTGCCAAGGAGCTGGAGCGGGTGGGCGAGGGCGTGCTGAGCGGCAAGCAGAGCGCGCT
GTACCCGGTACTGCGCAACCTGGAGGGCGCCGGCCTGCTGGAAAGCCATGTGGAACCTTC
CAGCAGCGGGCCGCCGCGGCGCTACTACCGCATCAACGAACGTGGCCGCGAGGTGCTGGC
GCAGTGGCGCCAGGCCTGGCAGGCCACCCGCGATTCCGTCGATTCCGTGTTGGAGGGGGT
ACCGCAATGAACGACCCGAGCCTGGCAGGCCGCGCCCTGCCCACGACCATCCCGCAGTAC
CTGGCGCAGCTGCGCGCGGCGCTGGAAGGTGCCGATCCGGCGATGGTGCAGGACGCGCTG
TACGACGCCGAGGAATACCTGCGCTCGGAGCTGGCGGCGCAGCCCGGCCGCAGCGAGGCC
GAGGTGATCGCCGACGTTGCCGGCAGCTATGGCGCGCCGGATGAAGTGGCCGACATCTAC
CGCGAGACCGAAGTGACGGTGAACCGCGCGCTGCGTACGCCGCGTGCGGATACCGCGCCG
GTGCTGCGTGCAGCGGCGGAAGCCAGTGGCGTCGAGCCGGCCTCACCGCCGCAGGCGCCG
GTGCAGCGTTCGCTGCTGGCGCGCTTCTTCGGCGTGGTGACCGATCCGCACACCTACGGT
GCGCTGTTCTACATGCTGCTGTCGCTGGCCACCGGCATCTTCTTCTTCACCTGGGTGGTG
ACCGGCCTGTCATTGTCGCTGGGCCTGCTGATCCTGATCATCGGCATTCCGCTGACCGTG
CTGTTCTTCGGCTCGGTGCGCGGGCTGGCGCTGCTGGAAGGACGGCTGGTGGAAGCGCTG
CTGGGCGAGCGCATGCCGCGCCGCCCGCGTTACACCGACCGCAGCCGCACCTGGCTGCAG
CGCATCGGCGACATGTTCACCGATGGCCGTACCTGGCTGACGCTGCTGTACTTCGTGCTG
ATGCTGCCGCTGGGCATCATCTACTTCACCATCGCGGTGACGTTGCTCTCGCTGTCGCTG
AGCCTGATCTGGGCGCCGGTCGCGGCGATCTTCAGTGGTGACATCCCCGGCGTGTACATC
AACGACGTGAATGTACTGCCGATGGCGGCCTCGCCGCTGGTGGCGATCGCGGTTGCTGCG
GCGGGCGCACTGCTGCTGGTGCTGACGATGCACCTGGCACGCGGCATCGGCAAGCTGCAT
GGGCTGATTGCCAAGAACCTGCTGGTGCGGTTGTAAGCGGGCGCACATGCTTCGGCAGGT
GCCAACCTTGGTTGGCACAAGCCATCAGCGTCGGGACGTTTGGTGGGCCTTGCTTTGGCA
GGTGCCAACCTTGATTGGCACGATCCATCAGCTGCAGGGATTCACGGTAGAGCGCCAACC
AAGGTTGGCATCTACCAAGGCGTACCGACCAAGGTCGGCACACGCCAGAGGCGAGTTACC
CCGCCTTGCGCCGCAACGGGGTGACGTTGCTCTTCTTCTTCGCGGCCTTCGCCGCAGGGG
CTTCGGCATGCGCGGCGAAGAAGTCGCGCACCTTCGGGTACACCACCTCGCGCCAGCGAC
GGCCGCTGAAGATGCCGTAGTGGCCGGCACCTTCGACGATGAAATGCTCACGGCGGTCCG
CAGTGATGCCGGTGCACAGCGCCTGCGCGGCTTCGGTCTGACCAAGGCCGGCGATGTCGT
CCAGCTCGCCTTCGATGCTCAGCAGCGCGGTATCGCGGATTGCCGACGGATCGACCTTCT
CGCCGTTGACCACCCACTCGCCACGCGGCAGCAGGAAGTCCTGGAACACCACGCGGATGG
TATCGAGGTAGTACCTGGCCGGCATGTCCAGCACCGCGTTGTACTCGTCGTAGAAACGAC
GGTGCGCGTCGGCGTCTTCCAGGTCGCCCTTGACCAGGTCGGTGTAGAAATCCCAGTGCG
AGCTGAAGTGGCGGCTCGGGTTCATCGACAGGAAGCCGGCGTGCTGCAGGAAGCCCGGGT
ACACGCGGCGGCCGGCACCCGGATAGCTGGCCGGCACGGTGTGGATGACGTTGTTCTCGA
ACCACGACAGCGGGTTCTGCGTGGCCAGGTTGTTCACTGCGGTCGGGCTGCAGCGCGCAT
CGATCGGGCCACCCATCATCACCAGCGTGCGCGGCGTCGGTTCACCACGGCTGGCCATCA
GTGAAACCGCGGCCAGCACCGGTACGGTCGGCTGGCACACGCTCACCACGTGCAGGCGTT
CGACGCCGAGGTGGCGGATGAACTCCTGGATGTAGGCGATGTAGTCATCCAACCCGAACT
CGCCTTCGCTGGCCGGCACCATGCGCGCGTCGACCCAGTCGGTGACGTACACGCGGTGGT
CGCGCAGCAGCGTGCGCACGGTGTCGCGCAGCAGCGTGGCGTGGTGGCCGGACAGCGGCG
CCACCACCAGCACGAACGGCTGGTTGAGCATGGTGTGCAGCTGGTCGGCTTCATTGCTGT
GGCGCTTGAAGCGCAGCAGCTTGCAGAACGGCTTGCTCACTTCCTCGTGCACGACGATCG
GCACGCGCTCGCCATCGACGTCGATTTCGTTGATGCCCCACTCGGGCTTCTCGTAATCCT
TGCCGATGCGGTGGAAGAGTTCATTGACCGCCGCCAGGCGATCAGCGCCGGGCATCTGCG
ACCACCAGTGGCCCTGGTTGGCGAAGAACCTGGCGTTGGCCTGGGCCTGGTGCACCCAGG
GGGCGAGCAGGTTGCGGGTCAGTTCGTGCAGTTGATAGAGCATGACGACCGAATATGTAT
GGTCATATGTTGCCGCGCAGCATATCCCATCCAGGTGTCCCGCAGGTTAAGTCGGCTGAA
AATAATGAATCCGGATTCACATCCGTTCCAGCGCGGCCGCATCGCCCGCCAGGGCGGGGC
CGAGCCAGCAGTGCGACCCTACCGGCTGCAGGCCCTGGCCGGCCAGCGTGCGGCGGTACC
AGCGCGCCGGTCGGGCCTGGAGGCCGTCGTGGTCGCCTTCGAACGCGTCCTCGGCGGCGA
AGGTCTCCAGGAAGGCCACGCCGCCGGTCAGCTCGGCCACGCCGGCCAGTCCTGCACGCA
GCTCGCGGTCGGGCACGTAGTGCATCACGTCCGAACACACCAGCAGGTCAACCGGGGCGC
AGGGCCGCAGCCAGGCGAAGTCGCCGAAGCGGGCCAGGTGCAGGTTGCGGGTCCTGCCGT
AGCGGCGCACAGCGTACTCGCTGCTGTCGAAGCCGAGATATTCGACCTTCGGACGCAGCT
TCAGCAGCGGCGCGCGCCAGGCGCCTTCACCGCAGCCGATATCCAGCACGCTGCGGATCG
GTCGCTCCAGGTAGTACTCGGCGCTGGCCACGGCCAACGCCACCTTGCGCCCCAGGCGGG
CGCTGCCGCCGATATCGGTACGGCGGTACCAGCGTTGGAAATAGGCGGCGTCGTAGGTCT
TGTCCATGGGGCAGTGCGCGATCGGGGAAAACGGCGCCTATCGTACGGTGTTGCGGCGCG
CCATGCGTCGATGTGTCGCGGCGCGCGTGCCTGCGGCGGCTTCGCCACGGCATGCGAGAA
TGGCCGCCAACCTACGCCAGCCGCCGGAGCGAGCGCATGCAGAGCTACTACTGGGTCAAG
ACCTTCCACATCGTGTTCGTGGTGGCGTGGATGGCCACGGTGTTCTACCTGCCGCGCATC
CTGGTGAACCTGGCCGAGACCGCGGGCCAGCCGGCGGTGACCGAGCGCCTGCAGCTGATG
GGCCTGCGCCTGTACCGCTTCGGCCACTCGATGTTCGGCCTGGCGTTCCTGCTCGGCCTG
GTGCTGTGGCTGGGCTACAAGGTCATCCCCGATTTCCCGACCATGGTGGCGCCGGGAGCT
GCCGGCTGGCTGCACGCCAAGCTGGGGCTGGTGGTGGTGCTGCTGGTGTACTTCGGCTGG
ACCGGCCGCCTGCTCAAGGGCGTGGCCAAGGGCCGGGCGCTGCCGTCGTCGCGCGCGCTG
CGCTGGATCAACGAGATCCCGCTGCTGGCGTTCATTCCGATCGTGTGGCTGGTGCTGGCC
AAGCCGTTCTGAGGCGGGGTCACCTGCGTCCGGTAGATCCACGCCATGCGTGGATGCTGT
CAGGGCGCAAACGAAGGAGCCGGGCAAATGCCCGGCTCTTTCATTTCTGCAATCACCTCG
TGTTGCCGGCCAGCGGCCGGCACTACCGGGCTTAGGCTGCTTCGTACGTGCCGTAACTGC
GCAGGCGCGTGTAGCGCTGTTCCAGCAGCTGTTCGGTGGACAGCTTGTCCAGCGCGTCCA
GTTCGTTCAGCAGCACGGCCTTCAGGCGCTTGGCCATCTGCGTCGGGTTGCGGTGGGCGC
CACCGGTCGGCTCGCGCACGACCTTGTCGACCAGGCCCAGGCTCTTCAGGCGCGGCGCGG
TCAGGCCCAGCTGTTCGGCCGCTTCCTTGGCCTTGCCCGCGTCCTTCCACAGGATCGAGG
CGCAGCCTTCCGGGGTGATGGTCGAGTACACCGCGTATTCCAGCATCACGGTGCGGTCGC
CCACACCCAGTGCCAACGCACCGCCGGAGCCGCCTTCACCGATCACGGTGCAGATGATCG
GCACCTTCAGCTCGGCCATCTCGATCAGGTTGCGCGCGATCGCTTCGGACTGGCCGCGCG
ACTCGGCGTCGATGCCCGGCCAGGCGCCGGCGGTGTCGATCAGGGTCAGCACCGGCAGGC
CGAAGCGCTCGGCCATCTTCATCAGGCGCAGTGCCTTGCGGTAACCCTCCGGCTTGGGCA
TGCCGAAGTTGCGCTTGATCTTTTCCTTGGTGTCGCGGCCCTTCTGGTGGCCGATCACCA
TTACCGCGCGGCCATTGATGCGGGCCAGGCCGCCCATGATCGCCTTGTCGTCGGCGAAGG
CGCGGTCACCGGCCAGCTCCTGGAACTCATCGAACATGACGCGGAGGTAGTCGGCGGTGT
ACGGGCGCGACGGGTGGCGGGCCAGCTGCAGCACCTGCCACGAGGTCAGGTTGCGGAAGA
TCTGCGCGGTGCGCATGCGCAGCTTGTCCTGCAGCGCGTGCACTTCCGCCTCGACATTGA
CCGCCGGCCCGGCACTGGCGTTGCGCAGCTCCTGGATCTTGGCTTCCAGGTCGGCGATGG
GTTGCTCGAAGTCGAGGTAGTTCGGATTCATCGGAAGCCGTCGTGTAAAGAAGGGGGGAA
TTCTAGCCGAATGCGTGCAAACCACCCGTACGCCTTCGTCTGGAAGGCGACGGTAGCGCA
GCCGGGCAGGGGGCGCCAGTCAGCTCAGGGCACCACCAGGGCGCTGCGGCCCATCAACTG
GCTGCGCTGGGAGACGAAGTCGTTGTAGGCCTCGTTGGCTTCCCGGCCAAGGCCGCTGCC
CAGGGTGGCAGTGGCCGAGGTGAAGGCCATCTGCGCGGCGAAATCCTGCTTGCGCAGGGC
CTTCTGTTCATCGGCGGTGGTGGCCTTCAGCCAGCGCGCATAGACCTCGCGCAGGGGCGC
GGCGTGGGCCTCGAAGGCCGGCACCAGCGCCGGCAGGCTGGCCGGGGCCGGTTCCAGGCT
ATAGGCCGGGGCCACGTAGCCACCTGGCTGTTCGCGCTTGAACGCGCCGGGCTCGCCCAT
GCCTTCTTCCACGTAAGCGATGAAGTCGGGAGCGGTGAACACCTTGGCCACGATCTGGCC
GCCGCTGGAATCAACGTGGGCCACCACCTTTTCCTTGGGGAAGGGTTCGCGCACGCCGTA
GGTCCAGGTCTTGTCGATGAACAGGTCGTGGCGCTTCTCGAACGGGCCTTCGAAGTCGAC
GCCGCCGAGCTGGATACCGCTGTTGCCGACGCCGAAGTTCTTCACCTTGCTCTCGTCGGT
GACGTAGATCTCGCGGGCGATCACGTACTCGCTGAGGGTCGGATTGATCAGCCCGCCACG
ACCGTCGACGTAGACGATGAAGCGCACATCACCGAGCTTGTCGGTATGCAGGCGATGCTC
GCCGACAGCGAGCGAGACCGGGCGCGAGCCCTGTGCGGCCACCGGCAGGTCCTGGCCGTC
GATGCTCAACGCCAGCGGCGTGTCGGTCGGGTTGTCGATCTGGAACTCGATCTTCGACGG
GGAGCAGGCGGCCAGGGCCAGTGCGGCAGCGAACGGGAACAGCAGGGTCTTCATCGGCAA
TCGTCCTTGATACTTGGAACGGGGAAACAGGGGAGACAGGGCAGTGAGGGAGCCAGCCTC
AGCTGGCCCATGGCGGGCTGTAGCGCACCTTCAGCGTGCGCACGGCCGGGTCGGCGCGCA
GCGCCTCCATCAGCTTGGAATCGATGCGTACCGCGCTCTGCCCGGACACATCGAGCATGC
CGGCGACGCCGCCGTGCGGCCCCTTCAGCAGCAGGTCCAGGCGCAGTGGCGTCCGTCCCG
GGCGATGGCGGTCGAGCAGCGCATCGATGCGCTCCCAGACCGGGCGCTGCTGGCGCAGGT
CCAGGCGCAGCGACAGCCGCGTGGCGTAGTTGGCGCAGACCTCATCGAAGTCCCAGCACT
GGCGGATGCGCAGCGCGAAGCCGCCATTGAACTCGTCCTCGCGCAGGCCGCCCTTGACCA
CCAGGATGCGGTCCTTGGTCATCAGGTGGCCGAACTCGGCCATCGCGTCGGAGAACGCGC
TGCACTCGACGCGGCCACGTCCGTCCTCAAGCTGGATGAAGATCTGGCTCTCGCCCTTGC
GGCGCACGCCGACCACCTGGCCGGCCAGCACCGTCTGCACTTCCGGGCGCCAGCGCTTTT
CGCCGCCGCCACCACCACCGCTGTTGGCGCTCCAGATCTTCTCCACCGAACCCAGGTCGT
TGCCGACCAGATCGCGCACATCGTCGCGCCAGGGATCGAACGGGTGGCCACTGAGATAGA
AGCCCAGCGTGTCGCGCTCGCCGTTCAGGCGCTGCAGCAGCGGCCACTCCTCGGCTTCGG
GCAGGTCCAGCTGGATCGTGGTCGCGCTCGGGTCCGGGCCACCGAACAACGAGTTCTGTC
CCGAAGCCCGCTCGCGGGCCATCTGGTCGGTAGCCTTGATTACCTCCGGCAGCTGCAGCA
TCAGCGAGGCACGGTTGCGGCCGAGCTCGTCCAACGCACCACAGTTGATCATCGCTTCCA
GCGTGCGCCTGTTGAGCTTGGCCGAACCAACGCGCGTGCAGAAGTCGAGCAGGTCCTTGA
ACGGGCCGCCCTTCAGCCGCTCCTCGACCACCGCCTCGCAGGCACCCTGGCCGACGCCCT
TGATCGCCCCGAGGCCGTACTGGATGGTGTCCGGCGTCACCGCTTCGAACATGAAGGCCG
ACTGGTTCACCTTGGGCGGCAGCACGGTCAGGCCGAGGTTGCGCACCTCGTCGAGGAAGC
CGACCACTTTGTCGGTGTTGTCCAGATCGGACGACAGCGTGGCCGCCATGAACTCAGCCG
GGTAATGGCGTTTCAGCCAGGCGGTCTGGTAACTGACCAGCGCGTAGGCAGCGGCGTGCG
ACTTGTTGAAGCCGTAGCCGGCGAACTTCTCCATCAGGTCGAAGATTTCGTCGGCCTTGG
GGCCATCGACGCCGCCCTTGGCTGCACCTTCGCGGAAGATCTCGCGGTGCTTGGCCATTT
CGGCCGGCACCTTCTTGCCCATCGCGCGGCGCAGCAGGTCGGCGCCGCCCAGCGAGTAGC
CGCCGACGATCTGCGCCATCTGCATGACCTGCTCCTGGTACACCATGATGCCGTAGGTGT
CCTTCAGGATGGCTTCGGTGCGCGGATCGGGATAGATGATCTCTTCCTGCCCGTGCTTAC
GCGCATTGAAGGAGGGAATCAGGTCCATCGGGCCGGGGCGGTACAGCGACACCAGCGCGA
TCAGGTCTTCGAAACGGTCGGGGCGCGCGTCCTTCAGCAGGCGGCGCATGCCCGAGGATT
CGAACTGGAACACCGCGCCGGTATTGCCGTTGGCGAAGATGTCCCTGTAGGTGGGCGTGT
CGTCCAGCGGGATCGCGGCGATGTCCACCGGCGGGATGCCGGCGCGCTCATGGCGCTTGT
TGATCGCCTTCACCGCCCAGTCGATGATGGTCAGCGTGCGCAGGCCCAGGAAGTCGAACT
TCACCAGGCCCACTTCTTCCACGTCGTTCTTGTCGAACTGGGTGACCGGGTTCTTGCCGA
GGCCGTTCTCGTCGTGTTCGGCGTACAGCGGGCAGAACTCGCTCAGCGGCTCGGGCCCGA
TCACCACGCCACCGGCGTGCTTGCCGGCGTTGCGGGTCAGGTCTTCCAACTGCAGCGCCA
GGTCGATCAGGTCGCGGACATCGTCCTCGGTCTCGTAGCGCTGGATCAGTTCGGCCGACG
CCATCTCAGAGCTCGGGCCTTCCTTGCCCTTGCCCAGCGCATCTTTCAGGTGGATGCCCA
GAATGTTCGGGATCAGCTTGGAGACGCCGTCGACCAGGCCGTACGGGAAGCCGAGCACGC
GGCCGGAGTCGCGCACCACCGCCTTGGCGGCCATGGTGCCGTAGGTGATGATCTGGCTGA
CGCGCTCGCGCCCGTACTTGCGGGCGACGTAGTCGATCACCTCGTCGCGGCGGTCCATGC
AGAAGTCGATGTCGAAGTCGGGCATCGACACGCGTTCCGGGTTCAGGAAGCGCTCGAACA
GCAGGTTGTACGGCAGCGGGTCCAGATCGGTGATCTTCAGCGCCCACGCCACCAGCGAAC
CGGCACCCGAACCACGGCCGGGGCCGATCGGAATACCCTGGTTCTTGCCCCACTGGATGA
AGTCGGCCACGATCAGGAAGTAGCCCGGGAAGCCCATCTTGATGATGGTGTTGAGCTCGA
ATTCCAGGCGCTCGAAATACTCTTCGCGGGTCTTGCCCGGCGCCAGCGGATTCTTCTCCA
GGCGCTCTTCCAGGCCATCGCGCGACATCTTCTGGATCCAGGTGTCCAGCGTCTCGTCGT
CCGGCACCGGGTAGTTGGGCAGGAAGTAGGTGCCCAGCCGCATCTCGATGTTGCAGCGCT
CGGCCAGCGCCAGCGTGTTGTCGATCGCATCGGGGATGTCGGCGAACAGCGCGCACATCT
CCTCGGCCGACTTCAGGTACTGCTGGTCGCTGTATTCGCGCGGGCGCTTGGGGTCGTCCA
GCACGCGGCCGGTGGAAATGCACACGCGCGCTTCGTGCGCGCTGAAGTCCGACGGCGACA
GGAAGCGCACGTCGTTGCTGGCCACCACCGGCAGGCCACGCTGGCCGGCGGCCATCAGCG
CGAACTGGTTGAAGGTTTCCTCGCCCTCGCGGCCGGTGCGGGTCAGCTCCAGGTGCAGGC
CATCGCCGAACACGCGCTGCCAGTCGGCCAGCTGCTGCTCGGCCAGTTCATGCTTGCCGT
CCAGCGCCAGGCGCCCGGCCAGGCTCTGCCGCCCGGCCAATGCGAACAGGTTGGCGTTGC
CGGCCTTCAGCCAGTCCGGGTGCACGGCCACGCCGCCCTCGGGGCGATGGCCTTCCATCC
AGGCGCGGGTCAGCAGCCGCGACAGGCTCAGGTAACCCTCGCGGTCGCGGCACAGCAGGG
TCATCCGCCACGGGTCCTGGCCTTCCTCGGCGATCAGCACGTCGGCACCGGCGATCGGCT
TGATGCCCACGCCTTCGGCGGCCTTGTAGAACTTGACCAGGGCGAACAGGTTGTTGAGGT
CGGTCACCGCCAGCGCGGGCAGGCCGAGTTCGACCGAGCGCGACAGCAGGTTGGCCTGCT
TGGCCTTCTTCGGGTCCGCCTGGTCCGGTTTGGCCGGCACACGGATGGTGGAGTCCGCCA
GCGAGAACTCGGTGTGGACGTGGAGATGTACGAAGCGGGAGTTGGACATGCCGGACCAGG
TTGGAGCGCGCGGGCCCCGGGTGCTGACGGAAGATCGTCGCCGGGGTCGGGAAGCGCTGG
AATGCCCGGTCAGGGTAGCGAGGGCAGGGGGTTGCCACAAGGCTTGACAGGGGCACGGCG
TGGCGCCGGATTCAGGCGTGCGGGAGGCCGCCTTCTGTAGAACCGAGCCCATGCTCGGCT
GTCCACAGCAGCCGAGCATGGGCTCGGCTCTACAACTCCAGCAGGCTCAGGCGATGGCCG
CCGCCTGCGTCAGGCCCAGGCACTCACGCACCGGGGCGAAGCTGCGCCGGTGTTCCATGC
AGGGGCCGTGCTCGCGCAGGGCGGCCAGGTGGGCCGGGGTGCCATAGCCCTTGTGCTGTT
CGAAGCCGTACTGCGGGTGGCGGGTATGCACGTCCTGCATGTAACGGTCGCGCGAGACCT
TGGCCAGGATCGAGGCGGCCATGATCGCGCGGTCGATGCCATCGCCGCCGACCAGCGCCT
GCGCCGGCAGCACCAGGCCCTTGGGCACCACGTTGCCATCGATGCGGGCGAAGCCGGCCA
CATGGGCAACCGCTGCAACGACGTCACGCATGCCCTGCAGGGTGGCCTGGTAGATGTTCA
GGCGGTCGATGGTGTCCACGTCCACCAGCACCACGTGCCAGGCCAGGGCACGCTCGATGA
TGCGGTCATGCAGCTGTTCGCGGCGGGCCGCCGTCAACTGCTTGGAATCGTCCAGGCCGT
TGATGCGTGGCCGTGACGGATCGAATACCACCGCCGCCACCGCCACCGGCCCGGCCAGCG
GGCCACGTCCGGCCTCGTCGACGCCAGCGACCAGGCGTTCCGGCTCGACCACCGTCGCGC
CGTCGAACAGGGCCAGGCTGGCCGCTGCGGCGTGACGGCGGCTCATGCCTGCGCCTGGTC
GCGCATCAGCAGTTCGCCGACGGCATCGGCGGCACGCGCCGAAGCATTGCGGCGCAGGCG
CTCGTGCAGTCGCACGTACGTGTCCTGCAGGTCGATCACCCGCTGCGGGTGGTCGAACCA
TTGCTGGATGGCCGCGGCCAGCCTGTCCGGCGTGCAGTCGTGCTGCATCAGCTCCGGCGC
CAGGTCCTGGCCGGCCAGGATGTTGGGCAGGGCGAAGCGGTCGACCTTGATCAGGCCCAG
CGCCTTGACCAGGCGATAGGTCAGTTCGTTGACGCGGTAACCGACGACCATCGGCCGCTT
CACCAGCATGGCTTCCAGGGTCGCGGTGCCGGAGGCCAGCACCACCACGTCGGCGGCGAT
CATCGCGTTGCGCGCCTGGCCATCCAGCACGTGCGAGTAGGCCACCGGCAATGCCGAGCG
CGACAGCTGTTCTTCGATCAGCTGCCGGCAGGCCGGGTTGGCGGCAGGCACCACCACATG
CAGGCCCGGAATGCGTTCAGAGACCTGCCAGGCGGCTTCGAAGAAGGGTTCGCCCAGGCG
CGAGATCTCGCCCAGGCGGCTGCCCGGCAACACCGCCAGCACCTTGGCCGAGGTCGGCAG
CCCGAGCGCGGCACGGGCTTCCTCGCGGTTGCCCTGCAGCGGAATGTCATCGGCCATCGG
GTGGCCGACGAAGCGTGCGTCGATGCCGTGCCTTGCATAGATCGGCGGTTCCATCGGGAA
CAGGCACAGCACCAGGTCCGCGCTGCTGCCGATCTTCTCGGCGCGCTTCTCGCGCCAGGC
CCAGACCGAGGGACTGACGTAATGCACGGTGCGCACGCCGCGTTGCTTCAGCCAGCGCTC
GATGCCCAGGTTGAAGTCGGGTGCGTCGATGCCGATGAACACGTCCGGCTGCCATTCCAG
GGCGCGCTGGCGGAACGCCGAGCGCAGCTTGAGCAGCCGCGGCAGGTGGCGCAGCACTTC
GGTCAGGCCCATCACCGCCAGCTCGCTGGCATCGTGCCAGGTCTGGCAGCCGGCGCTGCG
CATGGCATCGCCGCCAATGCCGGCGAACTCGGCATTCGGGAAGCGCGCCTTCAGTTCACG
CACCAGGCCCGCACCGAGCAGGTCGCCGGACGCTTCGCCGGCAACCAGCGCGATCCGCAA
CGGGCGCTCGCTGAGCACCCGCTGTGCGGGAACGCTGCCGGCCATCGAGGCCAACGGAAT
CACCGCGGCGCCGGCCGCCGCCTGGCCGGTCGTGCTGCTCATCGCAGCAAGGGCCTCTCG
GCGTGCTCGATGAAGTCCAGCATGGCCTTCACGTCATTGCTGTCACGCGCCTGTTCGGTC
AGCTGCTGCTTGGCTTCGGCCAACGGCAGGCCGGCCACGTACAGCGTGCGGTAGGCACGC
TTGATGGCCGAGATGCGGTCGGCGTCGAAGCCGCGGCGCTTCAGGCCTTCGCTGTTGATG
CCGCGCGGGCGGCCCAGCGAATCGGTACCGACCATGGTGAACGGCGGTACATCGCCATTG
GTCAGCGCGCCCATGCCGAGGAAGGCATGCGCACCGATGCGGCAGAACTGGTGGGCACCG
GCGAAGCCGCTGATGATCACGTAGTCGCCCACGGTCACGTGGCCGGCCAGGGTGGTGTTG
TTGGAGAACACGCAGAAATTGCCGACATGGCAGTCGTGCGCCACGTGCGTGTAGGCCAGC
ATCCAGTTGTCGTTGCCGATGGTGGTGATGCCGCCGCCGCCGCCGGTGCCACGGTTGAGC
GTGACGAACTCGCGGAACACGTTACGGTCGCCGATCACCAGTTCGGTGCGCTCACCGGCG
AACTTCTTGTCCTGCGGCTCGCCACCGATCGCGGCGTGGCCGACGAAGCGGTTGTCGCGG
CCGATCCGGGTCGGGCCGTGGATGCTGCAATGGGGGCCCACCACCGTGCCGGCGCCGATT
TCAACATCGGGGCCGATCAGGGTGAAGGCGCCCACCTGCACATCGTCGGCCAGGCGCGCG
GCCGGATCGATGACGGCGGTGGGGTGGATCCGCGGTGCGTTGTCAGTCATTGCTGCCTCC
AGTGGATCAGCCCTTGGCGCCGGCGCACATGACCTCGGCCGACGCGACGACTTCGCCGTT
GACCTTGGCTTCGCCGTAGTACCAGCCCATGTTGCGGATCAGGCGCTTCATCTGCACGTC
CAGCATCAGCACGTCGCCGGGCACGACCTGCTTGTTGAAGCGGGCGTTTTCCACCTTGAC
CATGTAGAACAGCTTGGACTGCGCATCGCGGCCGAGCGTGAGCTGGGTCATGACGCCGCC
GGCCTGCGCCAGCGCTTCGATGATCAGCACGCCGGGCATGATCGGGCGGCCCGGGAAGTG
GCCCTGGAAGAACGGCTCGTTGATGCTGACGTTCTTCTGCGCCAGGATGCGCTTGGCCTC
GACGTCGAGTTCAAGCACCCGGTCCACCAGCAGGAACGGGTAGCGGTGCGGAAGCAGTTC
CTGGATCTGGCAGACATCGATCGGAAGCTGCAGCGAATCGTTCATTCTTTCTCCTTGCCA
GCAGCCAGGACGCGGCGAGCCAATGCGTCCAGCTGCTTGAAGCGCGCGGCGTTCTTGCGC
CACGTGCGGTTGTCGGTCAACGGGGTGCCGGACGAGTACTCGCCTGGCTCATGGATGGAG
TTGCGGACCACCGACTTGCCGGTGATCACGACCTTGTCACAGATTTCGAGGTGGCCGACC
ACGCCAACGTGGCCGCCAAGCAGGCAGTAGCGGCCGATCTTGGCGCTGCCGGCGATGCCG
GTGCAGCCGGCGATGGCCGAATGCGCGCCGATCTGCACGTTGTGGGCGATCTGCACCAGG
TTGTCCAGGCGCACATCCTCGTCCAGCACGGTGTCTTCCAGCGCGCCGCGGTCGACGCAG
GTATTGGCGCCGATCTCGCAATCGTCGCCGATGCGGACGCCGCCGAGCTGCGGCACCTTG
ATCCACTTGCCAGCGTCCATCGCCAGGCCGAAACCGTCGGCGCCGAGCACGGCACCGGGA
TGCACGCGCACGCGCTTGCCCAGCGTGACCCGGGTGACCAGGGTCACGCGGGCGATCAGT
TCACAGCCGGCATCCAGGCTGCAGTCCTCGCCGATCACGCTGCCGGTGCCGATGATGCAG
TTCTCGCCGACCACGCTGCGCGCACCGACCGAAACGAACGGGCCGATATGGGCGCTGGCG
GCCACCTGGGCGCTGGGGTCGATGACGGCGCTGGGGTGGATGCCCGGCGGGCGGGTCGGC
GCGATGTCGAACAGCGCGGCGATCTTGGCGAACGCGGTGTACGGGTCCTTGGCGACGAGC
GCAGTGCCCGGGGCGGCCTCGGCGTCGTCGGCACGCAGGATCACCAGCGAGGCCTGGCTG
TCGGCCAGCTGGGCGCGGTAGCGCGGGTTGGCAAGGAAGGTCAGCTGGCCAGGGCCGGCA
TGGGCGAGGGTGGCCACGCCATGGATGGCGGTGGCGGGGTCGCCATGGACCTGCAGGCCG
AACTGCTCGGCGAGTTGCTGGGCGGTGTAGGTGGGAGTATTCACGGCGGGAGTTTAACGT
GTGACGCCATTTCGGTCATGCGGGGGGCAGGGCTTGGCGCCTGCCTGGTACGGGCGGGAG
GCGGCGGGTGGCCCTGGCCAGGACACGCAAAACCCCCTCCATGGTGCTCGATGGCGCCAT
CCATGGCGCCAACGGTCCTGTCCAGGGCCACCCGCCGCCTCTGGACAATTTCCCGCGAGC
GCGGCCAAAAGCCCGTGCCGTGCAGCGTCATCTGCAAAACGAAAACGCCGGGCAATGCCC
GGCGCTTCGCACCCCGTCTGGTGGAGAGCCCCCCTTTGTTAAGGGGGGCGCGCCAGCGGC
GCGGGGGATAGGTGAAATGCGCGGGCAATTCACCGGAGGTGGATCAGTTCTGAGGAACAA
CGTTCCTCAGAACTGGCCACCGAACGTGAATTGCAGACGCTCGATCTTGTCATCGTCTTC
CTTCTTCAGCGGGAAGGCGTAGCTGATCGAGATCGGGCCGACCGGGGCGCGCCACAGCAG
GGCCACGCCGGTGGACACGCGCAGCTCGTTGGCCTTGAAGTTCTGGGTGCCGTTGTAGAC
GTTGCCGAAGTCGACGAAGGCCGACACGCGTGCCGACGGGCTGTCGAACAGGCGCGGGAA
GTAGGCTTCGACCGAACCGACGGTCTTCAGCGAACCACCCAGCGGCTGGCCTTCCGGATA
ACCGGTGGTGACTTCGCGCGGGCCGAGGGTGTTGTCCTCGAAGCCGCGCACCGAGTTGGT
GCCACCGGCGTAGAAGTTCTCGAAGAACGGCAGGCCGCTGGCGGTGACGGTGCGGGTGGT
GCCATCCGGATTGGTCAGCGTACGGGTGTAGTCGTTGCCGTAGGCATCGCCGTAGCCGAT
TTCCGCGCGGGTGTTGATCACCAGCGACGGCATGATCGGCCAGTACTTGCTGATCTGGTA
GTTCAGCTTGTAGTACTCGATGGTCGAACCCGGCAGCGTGGTTTCCAGGCCGATGCGCTG
GTAGGTGCCGCGCGTCGGCATGAAGTAGTCGTTGCGCGAGTCGCGCGCCCAGCCCAGCTC
GGTGCGCCAGGCGTGGAAGGTGCGCTTACCGACCGCGTTGATGTAGTCGATGATCGACTG
CGGGGTCGAGCCCTGGTAGGTGGTGATCTGGTTGCTGTCGATGCCGAACATCAGCGAGAC
GGTATCGGTCTCGGTCAGCGGCACGCCGAACACCACCTGCGCCGAACCATTGGTGCTGTT
GTACTGCGCGGTATTGAAGTCGGAGTAGTCCAGTTCGCGCCAGGACAGGTTATAGCCCAG
CGACACGCCGTCATCGGTGAAGTACGGGTTGGTGTAGCTGAAGCCGTAGCGCTGCAGGTA
GCTGCTGCGCGAGGCTTCGACCGACACGCGGTTGCCGCCGCCAAGGAAGTTGTTCTGCGA
CAGCTGCACCGAGGTGGTCATGCCGTAGGACTGCGAGTAGCCCAGGCCGAACACGAAGCT
GCCCGAGGTGGTTTCCTTGACGTTGTAGACGACGTCGACCTGGTCGTTGCTGCCGCTGAC
GGCCGGGGTCTCCACTTCCACCGATTCGAAGTAGCCCAGGCGCTGCAGGCGGATCTTGGA
GCGGTCGATCGCGGCCTGCGAGTACCAGCTGTTCTCGAACTGGCGCATTTCGCGGCGCAT
CACCTCATCGGAGGTGCGGGTATTGCCACGGAACAGGATGCGGCGCACCGACACGCGCGG
GCCGGGCACGACCTGCATGTTGATGGCGACGGTCTGCTCGGCGCGGTTGGTGGTCGGGAT
CGGGTTCACCTTGGCGAACGCGTAGCCGATGTTGGACAGCGAATTGGTGATGGTGTCCGA
GCTGAATTCCAGCAGGGCACGCGAGAACGTGTCGCCGGACTTCTGGATCACCATGCGCTC
GACGTCCTCCTGCGGGAGGATGGTGTCGCCGCTGACCTTGATCTCGGAGATCTTGTACTG
CGCACCCTCGGTCACGCCCGCGGTCAGGAACATGTCGCGCTTGTCGGGGCTGATCGAGAC
CTGGGTGGAATCGATGCTGAAATCGACGTAGCCGCGGTCCAGGTACCAGGAGTTGAGCTT
TTCCAGGTCACCGGACAGCTTTTCCTTGGAGTACTGGTCGTCACGGCGGTACCACGACGC
CCAGTTGTGCTCCTTGGACTCCCAGGTCTCCAGGATGTCCTTGCTCTCGAACTTTTCGGT
GCCGACCAGGTTGACGTGGCGGATCTTGGCCGCCTTGCCTTCCTTGATGGCGATGGCGAT
GTCCACGCGGTTGCGGTCCAGCGGGCTCACCGTCGGGGTGATGTCGACGTTGTATTTGCC
ACGGTCGTTGTACTGGCGGCGCAGTTCCTGGGTCACGCGGTCCAGGCTCAGGCGATCGAA
GGTGCCGCCCTCGGTCAGGCCGATGTCGGACAGGCCCTTGAGCAGCTGGTCGGACTTGAT
GTCCTTGTTGCCGGTCACGGTCAGCTTGTTGATCGCCGGACGTTCCTTGACGGTCACCAC
CAGGATCGTGCCCTGGCGGTCCAGCTGCACGTCTTCGAAGAAGCCGGTCTTGTACAGGGC
GCGGATCGTCTCGCCGACCTTGTTGTCGGTGACCGTCTCGCCACGTTCCACCGGCAGGTA
GGTGAATACCGTGCCCGAGCTGATGCGCTGCAGGCCATCGACGCGGATGTCGCTGACAGT
GAAGGGCTCGGCTGCCTGGGCCAGGGCGGGAGCGCCGGTGACGGCGGCGAGGGCGAGGGC
CAGCAGGCGGCGATTGGGGAGTCGCGTCATGTCACGTCCGGTAGGAAGGTCGATTTCATT
GGTGCGGGATGCCGACGCTGTAGACGGCAACAACATGGAAAAGTTCATCGCGGGACCAGG
CCGAGGATGTCGTTGTAGAACGCCAACCCCATCAGCCCGGCCAGCAACGCCAGGCCGATG
TATTGGCCGGCGGCGATGGCACGCTCGCTCAGCGGGCTGCCCTTGACCAACTCGATAAGG
TAATACAGCAGGTGGCCGCCGTCCAAGATCGGGATCGGCAGCAGGTTGATGATGCACAGG
CTGAGGGACAGCAGGGCAAGGAACTGCAGGAACCAGTCGAGGCCGCGCTTGGCCGAGACA
TTGGCCACGCGGGCGATGGTGACCGGCCCGGAAACGTTCTGAAGCGAGGCCTTGCCGGTG
ACGATGCGGCCCATCATGCCCAGCGAGTCGGCCGCCAGGCGGCCGGTTTCGCGTACCGCG
ACGGTGACCGAGTCCAGGGGACCGTAGCGCAGGAGGGTGTCGTAGGGGGGGCTGAACTTG
GTCGGGAACTGAACGCCGATCTGCCACGTGGGGCCGCCCTTGGCGTCCTGGCCCTTGCGT
GGCGTCACTTCCAGCGCCAGGCGCTCGCCGCCACGCAGGACCTCGATCATGCCCGGGCCA
CCGGCACGGCCCAGGGCCTGGATCTCGCCGATCACCTGGTCGGCGCCGTCGATGCGCTGG
CCGTCAATGGCCACGATCAGGTCGCCCGGCTGCAGTTGCCCGGCCACCACGGAGTCCGCG
GTGAGCGACTCGACCAGCGCGGGCTGCAGCCACGACTGCCAGTACATGCCAGCCAGGATC
GGCACCCGCCGCTCATCGAAACCCGCCGGCAGCTGCGACAGCGGCAGGGTGCGCGTGCGC
ACCTGGTCGGCCGTATCCAGCACTTCCAGCTTCACGTCGCGGCGGTCCATCGCGGCCGCG
GTCAGTGCCATGCTGGCCTCGCCGAGGGTGACCACCTGGCGGTCGTCCACGCGCAGCACG
CGGTCGCCGCTGGCCAGGCCGGCACTGGCGGCGATGCCGCTGACGCGGCCGACGGTGGGC
GAGTAGTCCTGCTTGCCGATCACGAACATCGCCCACAGCAGGAGGATGCACAGCAGCAGG
TTGGCGATCGGGCCGGCGGCAACGATCGCGATGCGCTGCCAGACCGTCTTGTGGTTGAAG
GCCTGGCCGCGCTCGTGCGGGTGGACTTCGACCTCGCGTTCGTCGAGGAACTTCACGTAG
CCACCCAGCGGAATGGCGGCGATGGCGAACTCGGTACCATGCCGGTCGCGGCGCGACCAC
AGCGGCCGGCCGAAGCCGACCGAGAAACGCAGGATCTTGACCCCGCACAGGCGTCCGACC
CAGTAATGCCCGAACTCGTGGAAGGTGACCAGCAGCCCGAGGCTGACAATCATCCACCAG
ACCGATCCGATGAAGTCAGTCATGCAGGCTCACAGTGGCGGGCAGGGGCGGCGGCGTCAT
GCTGGGCGAGGCGGTCGTTCAGGCGGCGTCGATGGCGTTCAGGGTGAGCTGGCGTGCCCG
CTGGTCGGCGGACAACAGGACCTCCAGTGTATCGGCTGCTTGCGTCGGCAGTGTTGAAAG
AGCGTTAGCAACCAGCGCCGGGATCGTCAGGAAACCGATCCGGCCCTGAAGAAACGCTGA
AACCGCCTCCTCGTTGGCAGCATTCAGCACCGCCGGTGCGGTGCCGCCGGCCTGCATGGC
CTGCCAGGCCAGCGCCAGGCAGGGGAAGGCGTCGGTGTCCGGGGCCTCGAAATCCAGCCG
GCCCTGGGCCAGCAGGTCCAGCCCGGCCACGCCCGATTCGATGCGCTGTGGCCAGCCCAG
GCCAACCGCGAGGGTGGTGCGCATGTCCGGCAGGCCCATCTGCGCCAGGGTCGAGCCGTC
GACGAACTCGACCAGCGAATGGACCAGGCTCTGCGGGTGCACCAGCACTTCGATGCGCTC
ACCGGGCACGCCGAACAGGTGGTGGGCCTCGATGACTTCCAGGCCCTTGTTCATCAACGT
CGCCGAATCGACCGAGATCTTCGGTCCCATCGACCACTTCGGGTGGGCAACGGCCTGGGC
CGGGGTGACCTGGGCCAGTTCGGCGCAGCTGCGGCCACGGAACGGGCCGCCGGAGGCGGT
CAGCAGGATCCGGCGCACGCCGGCGCCGTCGACGCTGGCGTCGCGCGAGCGCAGGCACTG
GAAGATGGCGCTGTGTTCGCTGTCGATCGGGATGATTTCGGCGCCGGCACGTTCGGCGGT
ACGGGTCAGCAGTTCGCCGGCCAGCACCAGCGATTCCTTGTTGGCCAGCAGGATGCGCTT
GCCGGCGGCGGCCGCGGCCAGGGTCGAGGACAGGCCGGCAGCGCCGACGATGGCCGCGAC
CACGGTATCGCAGGCGTCGCTGGCGGCCAGCTGGTCCAACGCGGCATGGCCGGCATGGGC
TTCGGTGGCCAGTCCGGCGTCGCGCAGGCCGTCACGCAGTTCGGCGAACAGCGATTCGTC
GGCGATCACCGCGTGCGCGGGCTTGTGCTGGCGGCACAACGCCAGCAGCCCCTGCACCTG
GCGTCCGGCGGCGAGCACGGTCGCCTGGTAGCGCTGCGGGTGGCGGGCGATCACGTCCAG
CGTGGAGGCACCGATCGAGCCGGTGGCGCCGAATACGGCGACCCGGCGCAGGTCTGCAGC
AGCATTCATGGTCAGAACCCGAAGATTTCCTTGCCCAGCGCGAACACCGGGACGGCGGCG
AGGACGCCGTCGACCCGGTCGAGCACGCCGCCATGGCCCGGGATCAGGTGGCCCGAATCC
TTGGCGCCCGCGTGGCGCTTGATGAGGCTCTCGAACAGGTCACCCAGCACCGAGGCGAAC
ACGGCCACGACCGCGGTGATCAGCAGGCCCGGCAGGTGTGCGGTATCGATCCCGGCCAGC
CAGCCCAGGCCGACGGCCACGGCGACACCGGCCAACAGGCCGCCGAACAGGCCTTCCCAG
GTCTTGTTGGGGCTGATCCGCGGGGCCAGCTTGTGCTTGCCGAAATGGCGGCCGGCGAAG
TAGGCGCCCGAGTCGGCCGCCCACACCAGTGCCAGCGCAGCCAGCAGCCACAGGTGGCCC
TGCTTGCCCGGCGGATCGCCACCGGCATGGATCAGCACCAGCGCGGCCCAGGCGGGCACG
ATGGCAAGCGTGCCGGCCAGCATCTTCAGGATGCGCGAGGGCGCCGACGGCTGTGCACCG
AAATTGAAGAAGCGCAGCCAGACCAGCGCGGCCAGCCACCAGGCAACGCCGGCCAGCGTG
GTTATCTGGAACAGCACCAGCGTACTGCCATCGGCCCAGACCAGCAGCACCATCAGCAGC
AGGTTCAGCACCAGAAGTACGGTGCGTGCCAGGGTGTCTTCGATACCGGCCAGCTTCAGC
CATTCCCACAGGCCGATCAGCAGCACCGCAGCGGCGGCGGCGGCCAGCCATTGCGTGGGC
AGCAGCAGGATCGCCGCAATGGCAACCGGCGCCATGATCAGCGCGGCGAGGACTCGGGTC
TTGGTCATGGGCTGGAAGTCTCGGTGGCCAGTGCGGCAATCTGGGCGCTGGTCAGGCCGA
AACGACGCTCGCGGCCGGCATAGGCGTCCAGCGCCTGCTGCAGCTGCCCGGCATCGAAGT
CCGGCCACAGGGCCTCGGTGAACCACAGCTCGGTGTAGGCCAGCTGCCACAGCAGGAAGT
TGCTGATGCGGGTGTCGCCGCCGGTGCGGATGAACAGGTCCGGCGGCGGCAGGTCGGCAA
GGGCGACCTGGCTGCCCAGCAGCGATTCGTCGATCTGCTCGGGCAACAGGCGACCGGCCG
CCACTTCGACGGCCAGGGCGCGCGCGGCGCGGGCGATGTCCTGGCGGCCGCCATAGCTGG
CCGCGATCGACAGGGTCAGGGTGGTGTTGTCGGCGGTGCGCTGTTCGGCCAGCTGCATGC
GGCTGACCAGCCCGGCACCGAAGCGCTCGCGTTCGCCGATGAAGCGTACGCGCACGCCGC
GCCGGTGCAGCTCGTCCACCTCGCGGTCGAGCGCGCCGAGGAACAGCTTCATCAATGCAT
CCACTTCCTCCTGCGGCCGGCCCCAGTTCTCGCTGGAGAAGGCGAACAGGGTCAGCGCCG
GAATGCCCAGTTCAAGGCAGCGCTCGATGGTGCGGTTGACCGCGCGCGCGCCGGCACGGT
GGCCGATCACGCGGGGGCGACGGCGCTGCTGTGCCCAGCGCCCATTGCCATCCATGATGA
TGGCAATGTGGCGGGGCAGGGCGGCCGGTAACGGAGGCGGGGCTGAAGGCATCGACTTCA
GACCGACAGCAGTTCTTTTTCCTTGTCGGCAACGACCTTGTCGACGTCCTTGATGTTGGC
GTCGGTCAGCTTCTGGATGTCGTCTTCGCCGCGCTTCTTCTCGTCTTCGCTGATCGCCTT
GTCCTTGACCAGCTTGGCGATTTCCTTGTTCGCGTCCTGACGGATGTTGCGGATCGCGAT
CTTGGCGCCTTCACCTTCCTTCTGCACCTGCTTGGCCAGCTCCTTGCGGCGCTCTTCGGT
CGGCGGCGGCATGTTGATGCGGATCGCGGTGCCGAGGGTGTTCGGGGTGAACTCGGCGTT
GTAGAGACCCTTTTCGATCTCCTTGATCATGCCCTTGTCGAACGGCGTGACCAACAGCGA
GTGCGCGTCGGCGTTGGAGATCGAGGCAACCTGGTTCAGCGGGGTGCTGGCGTTGCCATA
GGCACTGACCGTCACGCGGTCCAGCAGGGCAGGCGTGGCACGCCCGGTCCGGATGGAGGT
GAGGGTGTGCTTCAGAGCGTCGATGCTCTTGGCCATGCGCGTCTGCGCGTTGTTCTTGAT
GTCGTTGAGCATCGCCCGGTCCTGGATGTATCTGGAATCGGGCGATTATAGGCGAATACG
GGACGCTGCCGGGCCTGAATCGGCCCGATCGCCGCTTCGCGCTCAGGCTCAGGCCGGGTC
GCGGCCCTGGACCAGGGTGCCGATGTTCGCGCCGTTGAGGATCTTCAGCAGCTCGCCCGG
CTGGCCCATGTCGAACACGCGCATCGGCAGGTCGCTGTCGCGGGCCAATGCGAAGGCCGC
CGTGTCCATCACTTCCAGGCCGCGGCGGATCACTTCGTCGTAGCTCAGGCTGTCGAAGCG
GACCGCATCGCTGTGCTTGTTCGGGTCCTTGTCGTACACGCCATCGACCTTGGTGGCCTT
CAGCAGCAGGTCGGCGCCGATCTCGATCGCGCGCAGGGCGGCGCCGGAATCGGTGGTGAA
GAACGGGCTGCCGACGCCGGCGGCGAAGATCACCAGGCGGCCCTTTTCCAGGTGGCGGAT
GGCGCGGCGGCGGATGTAGTCCTCGCACACGTCGTTGATCTTGATCGCGCTCATCACGCG
GGCCTTGGCGCCCAGCTTCTCGAGGGCATCCTGCATGGCCAGGGCGTTGATGACCGTGGC
CAGCATGCCCATCTGGTCGCCGGTGACCCGGTCCATGCCGCCGGCGGCCAGGCCGGCGCC
GCGGAAGATGTTGCCGCCGCCGATCACCAGCGCTACTTCGGCACCGGCCTGCTGGGCTTC
GATGACCTCGCGGGCCAGGCGATTGATGACCTTCGGGTCGATGCCGTAGTCCTCGTCTCC
CATCAGCGCCTCCCCGGACAGTTTCAGAAGGATGCGGCGATAGGCGAGCTTGGACATGAG
GACCTCGGGTGCGTGGAAATCGCGGGCGATTCTACGCGCATGCGGCGTCGTGCCAAAGTG
TTTTGTGCACTGCGGCGCAGAATCCGGTCGTTCGCCCCGGTCAAACGGGGCTTCCCGTTC
AGCCCAGCTCGGCGCCAGCGGTGGCCGACAGCTCGTCGTGGCCGAGGGCACCTGGCGAGC
GGGCGATCACCCGGTTGCGGCCCAGGTTCTTGGAGCGGTACAGCACGTCGTCGGCTGCGC
GCAGCAGGTCCTGCACGTCGGCGAAGCGCTCGTAGCCACCCTGGGTGGCCACGCCGGCGG
AGAAGGTGACGAACAGCGGCCCGCCCTCCAGCTCGGCCATCGGCGTGGCGACGATATTGG
CCAGCACCCGGCGGATCACGTCCAGGGCCACGCTTTCGCTGGTGTTTGGCAGCAGCGCGA
CGAATTCCTCGCCGCCGAAGCGGGCGACGGTGTCACTGTTGCGCAGCTGGCCCTGCAGCT
TGCCGGCGAAGGCGCGCAGTACCTCGTCGCCGGTCAGGTGGCCGTGGGCGTCGTTGATCT
TCTTGAAGTCGTCCAGGTCGATGAAGGCCACCGACAACGGCCAGCCCTGGCGGCCGGCGC
GCAGGAATTCCTGCTCCAGCACCGCTTCCAGCTGGCGGCGGTTGAGCACGCCGGTCAACG
CGTCACGATGGGCCTGGTCGGCGAGGCGCTTGGCGCGCGCCTCGAACTCGTCGGCGCGGC
GTCGTGCCTGGTCGGCGTCCTGCAGTTCGCGCAGGTTGCGCAGCGTGGCCAGCTCCTGCG
CGTGATCGATCAGCTCGCGCACCCGCGCCGGTGAATTGAGGCCGGCATCAAACAGGCTGG
CGATGTCGGGCAGGGCTTCACTGATGCGGGCGAGGACCTGGTCGAAGCGCGCGCTGTCCA
GCTCCAGGCGGTCGTGCACCTGCTGCAGGGCGCGCTCACGCGCGGCGTCGGCGTCGCTGT
CCAGCCAGATGTCGGCCACCGCGCCGGACAGCTGCACGCAGGCCTGGAACGGCGATTCGG
CGACGTCCTCGTCCTCGCTGTGGCTGATGCTCTCCACCAGGTAGCGGGGCAGGCCCCATT
GCTCGGCCACCCACGCGCCGACCTCGGCATGGCTGCAGCCCAGTTCCTCGCGTTCGCGGG
CGACCAGGTCGGTGTTGTCGCGTGCCTCGCGCAGCAGCGGCAGGTAGCGCTCCGACTCGG
CCTGGGCCAGGCACAGTACGCCCAGGTCCTGCAGCAGGCCGGCCAGCATCAGTTCTTCCA
GCCGGCGCAGGCCTCGCGCCTGGCCCAGCTGGCTGGCAGCCAGGGCGCTGAGGATGCTGC
GCTTCCAGGCGCGCTGGCGCAGGTCGTGGTCGGCGCCGGTGCCGCCGGTCAGGCCCTGGG
TGACAGTGAAGCCGAGGGCGAGGCTGATCGTGGCGTTCAGGCCCAGCATGGTCAGCGCCT
GGCCGAGGTTCTCGATCCGGCGGCGGCTGGCGTACAGCGGCGAATTGGCGATGCGCAGCA
TGCGAGCGCTCAGCGCCATGTCGATGGCGATGATGTCGGCAGCGGTGGCGATGTCCGCTT
CCGGGTCCTGGGCCAGTTCGATGATGCGCAGGGCAATACCGGGTGGCGAAGGCAGGTTGC
GGCAGAGCGCCAGGGCAGCTGTCAGCTCGGGAGGCATGTCGGGTCGTTCAATTCCATTAG
GACAAGAATACCTAGGAATGCATCACAGTCCGCGATTTTCGTTCCTGCTAAATGACTGTG
GATTCCCTGCGCCGAGTATCGGCTTGATTCGCGCGCAACGCAAAGGTGCCGGTTGTGCGC
ACCAACGGTGCGCACCCACCGGTGGGCCATGGGTTGATCCCTGGGCCCATGCATAAAAAA
AGAGCCGCGGTTTCCCGCGGCTCCTTCTGGTCGCTTCACAGCCGGAAGGCTGGAATCAGA
CCTGCATCGCCTTGGCAACTTCGGCGGCGTAGTCTTCCACCACCTTCTCGATGCCTTCGC
CGACGATCAGCAGCTTGAAGCCTGCCACGTCGGCGCCGGCGGCCTTGACCACCTGCTCGA
CGGTGGTGTCGCCCAGCACGTAGGTCTGGCCGTACAGGGTCACGTCGCTGACGATCTTGT
TGATCTTGCCGCTGATGATCTTTTCCAGGATGTCGGCCGGCTTGGCCTTGTCCTTATCGG
TCATCTTGGCCAGCTCGATTTCCTTTTCCTTCTCGACGAACTCGGCCGGGACGTCCGCAG
CCTTGTTGTGCGGCGGCTTCAGCGCGGCCACGTGCATGGCCAGGCCACGGGCCAGCTCGA
CGTCGCCGCCGATCAGGTCGACCAGCACGCCGACCTTGCCGTTGGTGTGGACGTAGGCGC
CGATGTTGCCGGTGGTGTCGACCTTGACCATGCGGCGGATCTGGATGTTCTCACCCAGGG
TCTGCACGGCGGTGGCGCGGGCTTCCTCGACGGTACGGCCGTCGGCCAGCGTGGCGGCCT
TCACGGCTTCGACGTCGTTGGCGCCCGATGCCAGGGCAGCAGCGGCGACGGCGTTGACGA
AGGACTTGAAGTTGTCATCGTTGGCGACGAAGTCGGTTTCCGAGTTGACTTCGACCAGCA
CGGCCTTGCCGCCGTCCTGGGCCAGGCCCAGGCGGCCTTCGGCGGCCACGCGGTCAGCCT
TCTTGTCGGCCTTGGCGGCGCCGGACTTGCGCATGGCTTCAGCAGCGGCGTTGATGTCGC
CGTTGGCTTCGGTAAGCGCCTTCTTGCATTCCATCATGCCGGCGCCGGTGCGCTCGCGCA
GTTCCTTGACCAGGGAAGCAGTGATTTCCACGGGATTACCTCACGAAAGAAAGGGGTTGG
GCCGGCATGGTGGCCGGCCCGTGTGACACGGTCCTGTCACGCGCCGATGGCTGCGTGCAG
GGAGGGTGGACGCCGGGCGTCCACCCGGGGCCTGGATCAGGCCTGGGCGTCGTCGCCCTT
CTTGGCAGCCTTCTTGGCCGGAGCGCGGCGGGCCGGCTTCTCTTCGCCTTCAGCAGCGGC
TTCAGCGAATTCTTCCTCGCGCACCGAAGCGGCGTGCGGGGCAGCCGCCTTGCCTTCCAG
CACGGCGTCGGCAGCGGCGCGGGCGTACAGCTGCACAGCGCGGATGGCGTCGTCGTTGCC
CGGGATGGCGTAATCAACCAGTTCCGGGTTGTAGTTGGTGTCGACCACGGCGATGACCGG
GATGCCCAGCTTCTTGGCTTCCTTGATCGCGATGTCTTCGTGGCCGATGTCGATCACGAA
GATGGCGTCCGGCAGGCGGTTCATGTCCTTGATGCCGCCCAGCGAGGCTTCCAGCTTGTC
GCGCTCGCGACGCAGGCCCAGCACTTCGTGCTTGACCAGCTTCTCGAAGGTGCCGTCGGT
TTCACCGGCTTCCAGTTCCTTCAGGCGGGCAACCGACTGCTTGACGGTACGGAAGTTGGT
CAGGGTGCCGCCCAGCCAACGCTGGTTCATGAACGGCATGCCGCAACGCTCGGCTTCTTC
CTTGATGGTTTCGCGGGCGCTGCGCTTGGTGCCCAGGAACAGGACGGTGCCGCGCTTCTG
GGCAACCGACGAGATGAAGTTCATCGCATCGTTGAACAGCGGGACGGTCTTTTCCAGGTT
GATGATGTGGATCTTGCCGCGGGCGCCGAAGATGTACGGAGCCATCTTCGGGTTCCAGTA
GCGGGTCTGGTGGCCGAAGTGGACGCCGGCTTCCAGCATCTGACGCATGGTGACCTGGGG
CATTGCAATACTCCTGATATGGAACCAGCGATTCCGCCCGCGGGGATAGGTATGCGGGAC
GCGTGGAAGCGCGATCGGTTCCGGGGTTGGGCTTCCCTGTTGCCTCCGTGGCCGAACTCC
TTGCGGAGCACCCCGGCACGGATGGGGGCAGCAGGTGTGGATTCACCGGTGACGTCCGGT
GTGGACGGGTTCGCGCGCACGCTGGCGGCAGGAATCCGGTCGATTATAGCCCGCTGGGGG
CGCTTGCTGCAATTGCAGGGTCAGTTGCGGCCAGATCGACCTCGCGGCCGTCCTGCAGGC
GTGCCTGGAAGCGGCCGCCTGCATAGCCATCGGCGCGGGCAGGCAGGGGCCAGCGGCGTT
CATGGCCCGCCAGAATGTAGCCGGCCAGGCCAGCCGTCAGCAGCGTTGCCTGGCCGTCCG
CCGTGATGAAGCGCAGATCGTGCAGGCGGCCGTGCAGGGTACCGGCATTGCTGAGTCGCA
GTACGGCCAGAGACCCGTGGGCCTCGACGCGGCCCAGCAGCCGGGCCTGCAGTGCTGGCC
CCGCTGGGCCGCGGAACAGCGGCAGCGAATAGCGCGGCAACCCCGGCAACGTCGGTGCCA
GTACGACCCGATAGGCCTGTTCAGCGGCCGCCGCTGGCGGATCGCCTGGCAACAGCCAGA
CGCGCTGGGTGCTGCCGGGGGCCAGGTCCAGCCGCGCCGGGCTGACCCGGATCTGGTCGC
TGGGGTGCAGTCGTTCGGCGTCCAGCTGCTGATCCCACGCCAGCACCTGCACCTGGCCCT
GCCAGCGGCCGGGCCCGGGGTTGTGCAACCACAGTTCGGCGCTGCCGCCCTGGGCCGGCA
GCTGCAGGGTGGTCGGCAACAGCTCCAGCGCTGCGGCAGGCAGTGCCAGCAGCAGTGCCA
GCAGGATCAGCAACGCGCGCATCAGTAGATGAGGGTCACGGAGGGTGTTGCGTTCCCGTC
CGTCGCCGGTGGTGCGAGCTCGCGGACCTGGCGCGGCGCCTGGGGTGCGTCACTGCGCTG
GTGCGGTGCCGGGCAGCGGATGCCGCCGCCATCGTCGCTGCAGGATTCAACCACGGTCAG
CCGGATCTGCAGGGGGCTGCTGGGTTCGGCCCATGCCGGCAGGCTGGCGACCAGCATCGC
CCCGATCAGGAATGTGCGAACCACCTGCCATCCACCATGCTGAAAGACTTGCTGCGCGGT
ATCGGCGGGATGTGCCGGAACTGTAGCGCCGAGCCGGCGCTCGGCACGGCCTTCGTCCGG
TGGGTGCCGACCGTTGGTCGGCACGCCGGTCAGTAGGTGATCGTCACCGTCACCAGGTCG
TTGTAGGTGCCGGCCGGCGGCTGGCCGCTGACCGGTGGCACCCGGCCATGGATGGTCAAT
TGCTGCGCGCTGCCGGTACCGGTGCCGCTGGCCGTGTCGACGGTCAGGGTATTGCCCCAG
CGCAGGCTCCGCGCCGAGTCCCGGTAGAGCTCGTAGGCGAGGTAATAGGTGCTTCCGCCG
AGGGTGGTGGCCATGCGCCGGGTGGTGGTGGCGGTGGGATTGTTCTGGCCGTTGTTGAGG
CCGACCTGGAAGGCAGTGTTCTTCAGGCAGGTCAGGGTGAGGGTGGCGGTCCGGTCGATG
TTGGCCGGAATGCCGCCGGTGACGTTGCCGAAGTCCATGGTGGTGGTGACGTAGCTGCCA
CATTGCGGCAGCACGTTGGCGGTGGCGGTGAAGCTGAAGGCTGCACTGGCGCTGTTGGTG
CCGGTGGCGCCGCCATTGCAGGTGGCGGGCACGGTGGCGGTACCGAGCAGGACTTCGTTC
CAGGCCCAGGTCAGGACCACGTTGGCCCCGCTGAAGGTGCTGCTGTACGCGCCGGAGGCC
AGGATCTGGTTGGCCGGGATCTGCCCGAACAGCTGTATGGACTGCGCACCGCTGCCGCCC
GTCACCAGCGGCACGTTGTAGGTCATGGTCAGTTCCTGCGCAGGTGGCGTGCCGCGCGGC
ACCAGTCCGGTGACCTGGCCGAAGCTGGCGTTGTTGTACAGCTGGAAATTCAGGGTGTCA
CTGCTGGAGGTGACCATCGTGCGGAAGGTGGAACTGCTGCCGCCGCCACTGCCTGCGCCG
ATGCCCACGCAGACGCGCACGCCGGTGGTGGCCAGCAGGCTCAGCGCGGCGGTGGTGCAG
GTCACCGTGATGTTGAGGTTGGCCGTACTCGGGCCGGGTGCATTGCTGTTGATGTTGCCG
AACGGCAGGGTCGGATTGGCGACCGCCGTGCAGACCGCGGTGGCACCGGCGGGCGCCGCT
GCCAGCAGGCCGGCGCAGAGCAGCAGGACGAGCAGCAGCACCCTCATGGCGCCACCTCCG
GGATGCACTGCTGCGGCGCCGGCTTCGGCCGTGCGCCGGACGCCACCACCTTGGGCAGGT
CCGGCACTTTCACGCGGCAGGGGCCGCGGCTGGTGGTGGCGTACAGCACGCTGCCGGCGG
CAACGTCTTCCAGATAGAGCAGGCCGTCGTAGCCGACCGTGGCCTGGCGGCCATCGGGCA
ACCGCACCTCGCTGCCGACCTCCAGAGGCTGGCCGTCCATTGCCAGCAGGGTCAGGCTCA
GTGACGGCCGCGAGCGCAGCTGGAAGGTCACGCGGGTGCCGGCGCGCTGGCGCGGGGTCA
CCCAGTCCTCGATGCGGTCGGCGCGCATGTCTTCGGGCAGGTCCAGGGTGTCGATCGAGA
CCCGGTTGCGCTGCCAGGACAGCAACGGACTGACCAGCAGCAGGCCGCGATCATCGGTGA
CGCCGATCAGGCGGTTCTCCAGCCGCACCGGGACGCCGCCCACCCCATTGGTGCTGATCA
CCGCGAACGCATCGGACACCTCGCGCGTGGCGAAGGTGTGCCCGCCCATCCACACCAGGC
TGCCGCTGGCGCTGGCGTAGGCATAGTTGAGTCCACCCTGGCGCGAGGCGCCGAACGAGT
AGCGACCGACATCGTTGAGGATGCCGACCTCGGCCAGGCCGCCGTTGCCGTCCTCGCCGT
GGCGCAGCTGCGCGCGCCAGCCGACGCCGCCGGCGCTGCCATCGCCCGGCACTGGCTGGG
TCACGTCCGCCACCCAGCTCTGGCTGTCGCCGTTGCGCTGGCTCGAAAGGCTGGCCTGGC
GGTTGTTGCCCAGGCTGGCAGTCACCGACAGGTAGATGCTGCGGTCGTCGCTGCGGTCCA
GGTTCTGGTTTACCGAAAGATAGGCCGACCAGCGCTGGCTCCAGGTACGTGACCAGAACA
GGCTGGCATAGCGGTTGTCGTCTCCATCCGGGTAGCGCAGGCGCAGATAGCTGGCGCTGA
GCGTGCCCAGCCGCAGCAGGTCCAGGCCGAGCGTGGCCTGCTCGCTGATGCTCGGCGGCA
GGTTGCCCTGCAGTGCGCCGAGGTCGCGGTAATCGCCATGGCTGCGTACGCTGCGCAGAT
TGACGTTGAAGCGACGGTTGTTCCAGCTGTAGCCCAGTGCCCATTGCCCACCCTGCAGGC
CGTGGTAGCCGCTGTGCGCATAGGCGGCATTGAACACGCCAGCGGCGCCGAGCAGCCACC
AGCCACCGACACCGGCCTGGGCCAGGCCGCCGCCGCCTTCGGCATGCGCCTCGCCGGTGA
ACGTGTCGGTGACACCGCCGCGCCAGCTGGCACTGGCCACCGTGCGATCGTCATAGGCGA
AGGAGCGCTGGCCAAAGTCCTCGCGCAGGTGGCCGACGCCGGCCGACCAGTCCGAAAGGC
CCCTGGCCAGCAGCTGCTGGGTGCCATAGAAACTGAAATCCAGCGTCTGCATGCGGCCGA
ACGCATCGGTCACCACCACCTGCGCGTTACCGGTGCCGCTGATGCCGGGCTGCGCCGCCA
GCTGGAAGGGCCCGACCGGCACCTGGCCGCTGTACTGGCGCAGGCCATCGACATACAACT
CGACCGTGGAGGGCACCACCGCCTGGCCGAGGAAGCTGGGCGTGGGCGTGAGCACGCGGT
AGGGCTGCAGGCCGTAGTTGCGGCCGATCTGCAGGCCGCCCAGGCGAACCGGGCGGGTCC
AGTCGACGAAGCCGCTGTAGAAGTCACCGACCTCCAGCGTGGTTGCACTGTCCGGGAAAT
CCAGGCTCCAGCGTGTGTCCAGGCGCACGCTCTCGCCGCGCCAATGGCGGTCGCCGGGTT
GCTGGTAGCGGCGGCTGATGGCGGTGTTTTCGAAGGTGCCGTTGCCGATACCGAACACGC
GCAGCTCCGCGCTCAGGCTGAGGTTGCTGAGCGTGTCCACCCGGCTGGCGTAGACGTCGT
AGTTGAGCAGCGCGCCGGGCGAGGCACTGCCGGTGGGCGCGCGCGTCTGCGGGCGGCTGA
GCACGGTGGTGGGCAGGATGAGCTGGTCCAGCGGCACGTCCAGTGCCAGGGTCTGCATGT
GCGCGTCATAGCGCACCACCGCACCGCTGATCTGGTCCAGGTAGACCGGCGCATCGCCGC
TGGCGTTGAAGCCAAGCTGGCGCAGCACTTCGGGGCTGGCCTGCAGCCGGCCGCGGTTCT
CGGTGAATGGCAGCAGGCCGCGCGGGGTGCTGTTGAGCGACACATCCAGGTACAGCGCCT
GGCTGGCGGTCAGCGGGGTCGGGGGAGGCAGGATGGCATCGGCCGACACGCCGGATACAT
CAACGGCCGCCACGCCGGACACATCGGCGGCCTCGGTCGCCGCGGGAGCCAGGGCCGCCA
ACAGCGCGCCCATCAACGCCTCAGCGAGCCGGTGGGGGCGACAGTGGCGTCTGTTCCGAC
TCGCCATTGAGCTTGGCCGTGATCTGGTCGTTGTCGCGGTCGATCGCCGTGCGTTCGATC
GGCCAGCGCATCACCTGGCCCGGCAGCACGTAGCCCAGCAGCCCGGGATGGACAATGCGC
GGGCGCGCGGCGCTGCCCAGCGCAAGATCGGCGATCTGTGCGTAGCTGTCGCCCGTATTG
GCGACTTCCACGCCATTGCGGCCGTCCGCCAGTTTCACCAGGTGCGCCTGCAGCCGTGGG
GCCAGGCGGCCGGCCGAAGGCTGCACGAATACCGGGATCGAATAGCGCAGCACGAACTGC
ATGCCCTCGGCACGGGTGGCCAGGTCGGGTACCTCGTCCACGATCAGCCGGTAGTGCCGC
TGTGCAGGCGGTGGCTCGCTGTCCGGACGCATCACCCGCACCAGCTGCTGCTGGCCGGCG
GCCAGTTCCTGCATCGGCGGCGTGGCCATCACTTCATCGGTGGGCAGCAGCTGTTCCTGG
CCGTCCTGCTGCACCCAGCGGAACACGCGCACCTGCAGCGTCACCGGTGAGGTGCCGCTG
TTGGTCAGCCACAGCTCGCCGGCACGCTGGCGGGCTTCCAGCTGCAGGCTGGTCGGGGCG
ACCTGCAGGCTGGTGGCGCCGGCACCGGCGGGGGCCAGCAGGTACAGGGCGAGCAGCGCC
ACGCCGGTGGCGCGCCACGGGCGGGGTCCGGCCATGCGGGCGTGCTCCATCAATAGGTGA
TCGTGGCGGTAACCGTATCCAGGTAGTTACCGGTGGCCGGGTTGTTGGTGCTCAGGTTCA
GGATCTGGCCATAGACGATGTAGGGCACGGCCAAGCCAGTGCCGATGCCGGCCTGGGTAT
TGGTGCCGGTTGTGGCGCCCCAGACCAGGGTATGTGCGGCATCCTGGTAGAGCTGGTAGC
CGACATAGTTGTTGGCGGTCACCGCGGCATTGGTGTTCTTCATGCGCCGGGTGGTGACGT
CGTTGGCGGTGCCGGCGTTGGCGCCCGCGTTCAGCGCAATCGTGTAGGGCGTCAGTGCCG
AGCACTGCGCGGTCACCGTACCCTGGCCCAGGGTGGGCGTGGCGGTGGTCGAGGCCGCCG
TGCCGAAGTCGACGTTGGTGGCGGCCGCCGCCGTGATGGTGCAGGCCTTGGTGACCACCA
GGGTGACGTTGAAGGTGGTGGTGTCGGCGGCCAGCGCCGGGCTGGAAAGCAGCAGCCCGG
CCATGACCCATGTCAGCGGGGATCGAACTGGGGATCGCATGGACAACCTCCCTGACCCGA
AGGTCCGTTGAACAAGGCGAAGACGGCACGTTCGGCTCCGCTTTGACGACAGTGGGTCCA
GCTTAGGAGGCGTAAGTGTCTGTAATCCGTGATAAATAGGCAGGCGCAAGAGTGGAGGCC
ATCACGCTTTCACTTTCCTTGCCGGAATCGTGCATGGCCCGGATCGCCAGTTGGGCGGCG
TTCGTTCAGATTGCGGCCGGATCGGCGATAATGGGTGCCATGAGCGTGAATCTGAAAACC
CCGCAGGAAATCGAGATGATGCGCATCGCCGGCCGCCTGGCCAGCGAAGTGCTCGACATC
GTCACCCCCCACGTCAAGCCCGGTGTCACCACCGAGGAACTGGACCGCATCTGCCACGAC
CACATCGTGAACGTGCAGGGTGCCATTCCGGCCAACGTCGGCTACCGCGGCTTCCCGAAG
ACCGTGTGCACCTCGGTCAACAATGTCATCTGCCACGGCATCCCCAGTGAAGGGAAGGTG
CTCAAGGATGGCGACATCATCAATATCGACGTCACCGTCATCAAGGACGGCTGGCACGGC
GACACCAGCCGCATGTACTTCGTCGGCACCCCGTCGGTGATGGCCCGCCGCCTGGTGGAA
ACCACTTACGAAGCGATGTGGCGCGGCATCCGTGCGGTGCGTCCGGGCGCCACCCTGGGC
GACATCGGCCATGCCATCCAGAGCTACGCCGAAGGCGAGCGTTTCAGCGTGGTGCGCGAG
TACTGCGGCCACGGCATCGGCAAGGTCTACCACGACGAGCCGCAGGTGGTGCATTACGGC
CGCCCGGGCCAGGGCCTGGTGCTGCAGCCCGGCATGACCTTCACCATCGAGCCGATGATC
AACGAGGGCACCCGCTACAACAAGGTGCTGCCGGATGGCTGGACCGTGGTGACCAAGGAC
CGCAAGCTGTCGGCGCAGTGGGAGCACATGATCGCGGTCACCGAGACCGGCGTGGACGTG
CTGACCCTGTCGCCAGGCGAGTCGCAGGTTTCCTGAAGATGCTGCCGGCGAGTTCGCTGC
TGGACACGCCGGCCGCGTCGCTCAACGACCCGGATTGGGCTGCTGCCGCGCGCCAGGCGC
TGCAGCAGGCCGACGCGCGCCTGTACCGCCGCTTCGACCAGGGCGACAACATCGAGCGCC
TGCTGGCGTTGCGCGCGCGCGCTGCCGACCATCTGATCCGCCTGGCCTGGCAGCGCTGCC
TGCCGGCCGACAGCGGCCTGTCGCTGTTCGCGGTCGGCGGCTATGGCCGCGGTGAACTGT
TCCCGCGTTCGGACATCGACCTGCTGGTGTTCGGCGATCCGCCGGCACAACTGGCGCACG
AGGCGGCATTGGCGCGCCTGTTCGCGCTGCTGTGGGACTGCGGATTGGCTGTCAGCCATG
CGGTGCGTTCTGCATTGCAGTGCCGGGAGGCGGCGGCTGACCAGACCGTGCTGACCGCGC
TGATCGAGGCGCGCCCGATCCTGGCCGATGATGCTGCGCGCCGCGCGCTGCGCGAGGCGA
TCGACGACCGCGAACTGTGGCCGGCACGCGCCTTCTTCCTGGCCAAGCTGGAAGAGCTGC
GCAACCGCCACCAGCGCTTCGGCGATACCGCCGACAACCTGGAGCCGGACCTGAAGGATG
GCCCCGGTGGCCTGCGTGATCTCAATACGCTGGGCTGGATGGCGTTGCGTGCCTTCGGCG
TGCGCGACCTGGAGGCCCTGGTCGGGCTCGGCCACCTGGGCGCCGACGAAGCCGCGGCGT
TGAAGCGCGAACGTGCAGTGCTGGCGCGGTTGCGCTTCGGCCTGCACCTGGTCGCGCGCC
GTCCGGAAGAGCGCCTGCGTTTCGATTACCAGAAGACCCTGGCCGCGCGGCTGGGCTTCG
AAGACGATGCCGAGAACCTCGGCGTCGAGAAGATGATGCAGGGCTTCTACCGCGCCGCGC
TGGTGGTGCGCCGGATCAGCGACCGGCTGCTGCAGCGCTTCGAGGAGCAGTTCGACGGCG
AGGCCCAGCCGGAGCCGCTGACCGTGGGTTTTTCCCTGCGCCGTGGTTACCTGGCCGCCA
ACGAGGCCGACTGGCCGCGCGGCGACATCGGCCAGGTGTTCGCCCTGTTTTCCAGCTGGG
CCAACAACCCGCAGGTACGCGGCCTGCATTCGCTCACTGCGCGTGCACTGGCCGAGTCGC
TGCCGCTGCTGCCGGCCTATGACCAGGCCGATGCCGATGCACGCGAGCAGTTCCTGGCCC
TGCTGCGCGGCCAGCGTCCGGTCGATACGCTTTCGCGCATGGCGCGGCTGGGCGTGCTTG
GCCAGTGGATTCCCGCGTTTGCCCAGGTCAGCGGGCGCATGCAGTTCGACCTGTTCCATG
TCTATACGGTCGACCAGCACACGCTGATGGTCCTGCGCAACATCGGCCAGTTCGCCAGCA
GCCGCGCCGACGAGCGCTTCTCGATCGCGCACGAAGTGTGGCCGCGCCTGCGCAAGCCGG
AACTGCTGCTGCTGGCCGGCCTGTTCCATGACATCGCCAAGGGCCGCGGCGGCGACCACT
CGGAGCTGGGCGCGGTGGACGCGCGCGCGTTCTGCCAGGCGCATGCGCTCAGTGGCACCG
ATACCGAGCTGGTGGCATGGCTGGTCGAACAGCACCTGCGCATGTCGGTGACCGCGCAGA
AGCAGGACATCGCCGATCCGGTGGTGATCCATCGCTTCGCCACCCTGGTCGGCAGCCGCG
ACCGCCTGGATTACCTGTACCTGCTGACCTGTGCCGACATCGCCGGCACCAGCCCGAAAC
TGTGGAATGCCTGGAAGGACCGCCTGCTGGCCGATCTGTACTTTGCCACCCGGCGCGCGC
TGCGCGAGGGGCTGGAGCACCCGGTACCGGCCGCCGAGCGCGTGGCCGAGGCACGTGACA
GTGTGCGCGCACTGGTGCGCGAGCAGGGTTACGACGATGCCACCATCGACCGCCAGTTCG
CGGTGATGCCGGATGAGGGCTTCATCCGCCTGCGCCCCGAGCAGCTGGCCTGGCAGGCCG
CCGCACTGGTGCCGGTGAAGCAGGGCCAGGCGCTGGTGAAGGTGCGCCGGATCAGCGTCG
ACGACCCGGCGCTGGAAGTGTTCGTGCACTCGCCCGACCGTGATGGCCTGTTTGCCGCGA
TCGTGATGACCCTGGACCGCAAGGGCTACGGCATCCATCGCGCGCGCGTGCTGGACGGTC
CGGCCGACACCATCTTCGATACCTTCGAAGTGAACCCGGCCGACACCTTTGCCGATGGCA
GCAGTGCCAACCTGGAAGCGGCACTGCGCGAGGCACTCAGCGGTGACCTGTCGCGCCTGC
GGCCGTCGCGCCGGGTGGTACCGCGGCAGCTGCGGCACTTCCGCTTCGCCCCGCGCATCG
AGTTCCGCGATGAACCGGGCGCAACCCGATTTGCCCTGGTCGCACCCGACCGTCCCGGCC
TGCTGGCCGATGTGGCGTTCGTGCTGCGCAACCAGGGCCTGCGCGTGCATGATGCGCGCA
TTGCCACGTTCGGCGAACGCGCCGAAGACACCTTCGTGATCAGTGACGAACACGACCTCC
CCCTGACTGAACCTGCCCGGCAGCAGCTGCATGACGCGATGCTGGCCTGCCTGGACCCTG
ATCGAAACGCCGGAGACCCCGCCTGATGGCCACCAAGCCCGCCAAGAAGACCGCCGCGAC
CCCCAAGAGCGCAGCGGCCCGGAAACCCGCTGCTGCCGCACCGGCCGCGAAGAAGACTCC
TGCGCCGAAGAAGGCCGCTGCGGCGAAGGCCCCGGCGAAGAAAACGGCTGCAGTGAAGCG
TGCTGTGAAGAAGCCGGCCCCGGCCAGGAGCGCCGAAGCCGTCCGCGCCGAAACCATCGC
CCGCAAGTCGCTGCGCAAGCCGTCGGCACCAGGCGTGGAAGAACTCAAGTTCGGCATCGA
GAGCGCCTTCGAGCGCCGCGCCACCTTGACCCTGCACGAGCTGGAAGGGTCGACCAAGCC
GCTGGTCAACCGCGTGATCGACGGCCTGGAGAGCGGTGAGTTCCGCGTCGCCGAGCCGGA
CGGCCAGGGCGGCTGGAAGGTCAATGAGTGGCTGAAGAAAGCCGTGCTGCTGTATTTCCG
CGTCAACGACATGGCGGTGGTCGATGCACGCCCGGCGCCGTTCTGGGACAAGGTCGAATC
GCGCTTCGCCGGCTATGACGAAGCGAAGTTCCGCCGTGGTGGCGTGCGCGTGGTGCCAGG
CGCGATCGCCCGCCGCGGTACCTACTTCGGCAAGGACGTGGTGCTGATGCCGAGCTTCAC
CAACATCGGCGCCCATGTCGGCGAAGGCACCATGGTCGACACCTGGGCCACCGTCGGTTC
CTGCGCGCAGATCGGCCAGCACTGCCATCTGTCCGGCGGCGCCGGCATCGGTGGCGTGCT
GGAGCCGCTGCAGGCCAGCCCGACCATCATCGAGGACCACTGCTTCATCGGTGCGCGTTC
GGAAGTGGTGGAAGGCGTGGTGGTCGGCCACCACAGCGTGATCGGCATGGGCGTGTTCCT
CAGCCAGAGCACCCGCATCTACAACCGTGCCACCGGCGAGGTCACCTACGGCTACATTCC
GCCGTACAGCGTGGTGGTGTCCGGCTCGCTGCCGAGCAAGGACGGTACCCATTCGCTGTA
TTGCGCGGTGATCGTCAAGCAGGTTGATGCCAAGACCCGCAGCAAGACCAGCGTCAACGA
CCTGCTGCGCGGCCTGGCTGACTGAAGATGACGGCGCCGGAGGATCTGGCGCAGTCCGCG
ATCTACCAGCATCCGTCCGACACCCTGTTCGGGCGGATGCTGCCGCGCCTGCTGCACGCT
CTACGCTGGACCAGGCTGCGCCGCGCGCTGTCGCGGCGCTGGCCGATGCCGGCGCTGCTA
AGCGATGTGCGCGACGTGGTCTACGTGAGCTGGTGGGTCGACGTACGCCAAGCGCCGATG
CCACCACCAGGCCATCACTACGTGGTCCATGCCGGACGCACGCCCTACACCATCCTCAGC
TACCGGCACGGCCACTTCGGGCCCGCGCTGGCCGGGCCGCTGCGCTCGCTGATGCCGTCT
CCCCGGCAGAGCAACTGGCGCTGGTACCTGCGTCGTGACGGCGATCGGGACGGGACGCCG
GTGGTGCTGTTTGATCGCAACGTGATGGACCAGCTGGCCTTCGTCGCCGGCGCGCGCGCT
TTCAGCGATGCCATGCAGCCGCATCTGTCGGTGCGCTTCGCGCACGTGGTGCGCGCCGAT
GGCGGTGGGTACACCCTGATCGAGGGCGGGCAGGGCAGTGCGCCGGCGCTGCACCTGCAG
TGGCAGGGCGCTGCGGGCTGGGACGATGCCGGGTGGGCGGCGGCCTTCGGCGGCTACCAG
GCCCTGCTGCGCTTGCTGACCTGCCAGGACGAGGCCATCGCCCGCACCTGCGACCAGCGC
TGGGCCAGCACCCGCATTGCTCTGCCGGTGGACATCGCGCAGCTGCAACCGCTGCAGCTG
GAAGGCGAACAGCAGTGCCCGCGCCTGCAGGCGATGGGCGTGGCGCTGCACGAGGGGCTG
GCCTTCCAGCTGCCAAGAGTACCTTTCCGGGTCGTGTCCGAGCGCCTGTTGTGAGATTCT
GGCCCTCTGTTTTCCAGCATCACAGATGGCCATGAGCACCACTGTCTACGGTTTGAAGAA
CTGCGATACCTGCAAGAAGGCGACCAAGTGGCTGGACCGCTTCGGCGTGCCGTACACCTT
CGTCGACTACCGCGACAACAAACCCAGCCCGGAAATGCTGCTGGCGTGGGCCGCGCAGCT
GGGTGGCCTGGCCGCGATGGTCAACAGGTCCTCCACCACCTGGCGGCAGCTGCCGGACAA
CCGCAAGGCCGCCGATTCCGAGGCCGAATGGAAGCTGCTGCTGCGCGAGTACCCGCAGCT
GATCAAGCGCCCGCTGGTGGTCACGGCCGATGGCACGGTCAGCCAGGGCTTCAGCGACAA
CGGCTTCAAGGCCCGCTTCGGCGTGGGTGACGCATGAGCGCGGTGCTCGACCTGACCTGC
GAGCTGATCGCGCGGCCCTCGGTGACGCCCGATGATGCCGGTTGCCAGGCGCTGCTGGCG
GCACGCCTGAAGCAGGCCGGGTTCCAGTGCGATCACCTGCGGCTGGGTGAGGTCGACAAC
CTGTGGGCGACCCACGGCCAGGGCGCGCCGGTACTGGTGCTGCTGGGCCATACCGACGTG
GTGCCGACGGGCCCGCGTGAGGCCTGGGCCAGCGACCCGTTCATGCCGCAGATCCGTGAC
GGCGTGCTGTACGGCCGTGGCACCGCCGACATGAAGGGCAGCGTGGCGGCGTTCGTGGTA
GCCGCCGAGCAGTTCGTTGCCGCGCATCCTGATCATCCCGGCACGCTGGCGGTGCTGCTG
ACCAGCGACGAGGAAGGCGACGCCATCGATGGCGTGCGCCACGTCGCACGCCTGTTCGCC
GAACGCGGCCAGCGCATCGACTGGTGCATCACCGGCGAGCCGTCCTCGACTGCGACGCTG
GGTGACCTGCTGCGCGTGGGGCGTCGCGGCAGCCTGTCGGCCAAGCTGCGCGTGCAGGGC
GTGCAGGGCCACGTGGCGTATCCGGAGAAGGCACGCAACCCGATCCACCAGGCGGCGCCG
GCCCTGGCCGAGCTGAGTGCGCGGCGCTGGGATGACGGCTACGAAAGTTTCCCGCCGACC
AGCCTGCAGGTCTCCAACATCCATGCCGGTACTGGTGCCAACAACGTGATTCCCGGCGAG
CTCGAGGTGGATTTCAACATCCGCTACAACCCGCACTGGGACGCACCGAAGCTGGAAGCG
GAGATCACCGCGCTGCTGGAACGGCATGGCCTGCAGTACACGCTGAAGTGGCACCGCAGC
GGCGAGCCGTTCTACACCCCGGAGGGCACGCTGCGCGCCACCGCGCGTGCGGTGCTGGCC
GAGCACATCGGCCGTGCACCGGAAGAAAGCACCGGCGGCGGCACCTCCGATGCCCGCTTC
ATCGCGCCCTTGGGCGCGCAGTGCATCGAAGTGGGGCCGGTCAACGCCAGCATCCACCAG
GTGGACGAGAACGTGCGCGTGGCCGATCTGGAGGCATTGCCGGGGCTGTACCAGCGGCTG
GTGGAGCGGCTGCTGGCGTGAACCTGCGACGCTGGGTGCCGACCGTTGGTCGGCACGCCT
TTCGCCGGCATTGCTTTCCTGTAGGGCCGAGCCATGCTCGGCTGCTTCTGCAGGGAATGC
CCAGCCGAGCATGGCTCGGCTCTACTCAGAAAAAATGAAGAATGGCGGCTTGATCGCTTT
TTCCCAGTAGCTCGGCGCCGCCATGTAGAAGCGCTGCGCCTCGGCCCGGGCGAACCAGCG
TGCGGCTGCGTCGGTGTCCTTCTCCACGCCCGGTGCACCGCGGCCCAGCAGCAGTCCGGC
GAAGTACTGGCCGAACACATTGCCCTTCTCGCCGGCACGCTGGTACAGCTGCAGCGCACG
TGCGGGATCGCGCGGCAGTCCCATGCCCTTTTCCAGCAGCGCGCCCAGGTCTACCTGCGC
TTCGGCATCGCCACGCTCGGCGCGGCGCTGGATCTGCGCAACCAGTGGATGCACGGTGCC
ATCCTGTGCGGCCACCGCATCCGGTAGCCGTGACGATGAACTCGGGTAGCGCTCGTAGAT
CATTCCGCGCAGGTCCCAGCGCAGCGCCTGTTGCGCGTCGCCTCGCTGACGATAGGCCTT
GGCGAGTTCGTAGAACGCATAGGGATTGCCGTGGTAGGCCGCCGCCAGGTAGGCGCGTTC
TCCGCGTCGCCAGGACGCACGCAGCACCGGCGCCGGATTGATGTGGGGGCTGTCGGCATG
CCGCAGCGTGCCGGAGATCCAGATCCTGCCCAGTGCTTCTTCCGCCTTGGTGTTGTGGAA
GGTCCAGGGTGTGACCGCGGCGGCACGCTCGTAGTAGGCGATGGCGCGTGGATCGTTGAA
GCGCTCGAAGGTTTGCGCAGTGTCAAAGGCACCTTCGAAGCTGCCGTCGGTGCCGCGTTG
TTCCAGGCCCTGCAGCTGGGCCGGCGGCAGGGGCGACGGTGGGGGCAGGGTCTGGCAGGC
GACCAGGCCCAGGCAGAGCAGGGCGGCCAGCGCCACGTTGCGTCCAGTGCGGTGTTGCAT
TTCCATTACACGTTTCACGGCGCGCCATTATGCGCGCCGGGGAGTGGTTGCCAACGCAAC
GGTTGCGCTGCGCCGGAAAGCGGGGTAGGGTCGATGCCATGTCGATCCGCCTGGCCACCG
CCGTCAATAACAACAACCGCAATAATCTGCGCGCGAATAATCGTGCGCGGCCGATGCGGG
ACTGCGACCTGGGTAGATAGACAGCAACACACGCCCGGACACCAGAAAACCCGCATCAGC
CGATGCGGGTTTTTTTGTGCCCGGGCGCAGCCTGCCCGGGCCTGGATGGCCGGTCGAACA
CCTTCCCACCCGTGAAATTCCCCAACAGGAGCTCCCCCATGTGTTCGATCTTCGGAATCT
TCGGCCTGCAGGCCGGTGACGATCTTCCCACCCTGCGCCGCCACGCGCTGGAACTGTCGC
AACGCCAGCGCCACCGTGGCCCGGACTGGAGCGGCGTGTACCTCGACGAAGGTGCGCTGC
TGGTCCATGAACGGCTGGCCATCGTCGATCCGGCCGGTGGTTCGCAGCCGCTGCTGTCGG
CCGATGGCCAGCTGGCGCTGGCGGTGAACGGCGAGATCTACAACCACCAGGCGTTGAAGG
CGGCGCTGACCACCACCTACGACTTCCAGACCGGCTCGGACTGCGAGGTGATAAACGCGC
TCTACCGCCAGGGCGGCGCGCCGACGCAGTGGCTGGAACAGCTCAACGGCATCTTCGCCT
TCGCGCTGTGGGACCGTGACAGTGGACGCGTGCTGGTGGCGCGCGACCCGGTGGGCGTGG
TGCCGCTGTACTGGGGCCACGATGCCCAGGGGCGCTTGCGCGTGGCCTCGGAAATGAAGG
CGCTGGTCGATACCTGTGCCGATGTCGCGCAGTTCCCGCCGGGCCACTATTTCGACAGTG
CCAGCGGTGAGCTGGTGCGCTACTACCAGCAACCGTGGCGCGACTACGCCGACGTGCAGG
GCCGCCGGGCCGATCTGGCTGAACTGCGCCAGGCGTTCGAGCATGCGGTGGAGCGCCAGC
TGATGAGCGATGTGCCTTATGGCGTGCTGCTGTCCGGTGGCCTGGACTCGTCGCTGGTGG
CGGCGGTGGCCGCGCGCTATGCACGTCGTCGCATCGAGGATGGGGGACAGACCGAAGCCT
GGTGGCCGCGCCTGCACTCGTTCGCGATCGGCTTGAAGGGCTCGCCCGATCTGGCCGCCG
CAGCGATCGCCGCCGAAGCGCTGGGCACCGTGCATCACGGTTTCGAGTACACGTTCGAGG
AAGGCCTCGATGCGCTGCCGGAGGTGATCCGCCACATCGAGACCTACGACGTCACCACCA
TCCGCGCATCGACGCCGATGTTCCTGCTGGCGCGGCGGATCAAGGCGATGGGCGTGAAAA
TGGTGCTCTCCGGCGAGGGCAGCGACGAGATCTTCGGTGGCTACCTGTACTTCCACAAGG
CACCGGATGCGCGTCAATTCCACGACGAGCTGGTACGCAAGCTCGACGCCCTGCACAACT
ACGACTGCCTGCGCGCCAACAAGTCGATGATGGCCTGGGGCGTGGAGCCGCGCGTGCCGT
TCCTGGACCGTGAGTTCCTCGATGTGGCGATGCGCTTCGATGCCGCACACAAGATGGTCG
GTGCCGGTTTTGGCGGCCGCCGTATCGAGAAGGCCGTGTTGCGCGAGGCGTTCGACGGCT
ACCTGCCGGACAGCATCCTGTGGCGGCAGAAGGAACAGTTCAGCGATGGCGTGGGCTATG
GCTGGATCGATGGGCTGAAGGCACATGCCGAGGCGCAGGTGAGCGACCGTGTACTGGCGG
CCGCCGACAAGCGCTTCCCGCACAACCCGCCGCAGACCAAGGAGGCGTACTACTACCGCC
ACCTGTTCGAGCAGTTCTTCCCGAGCCGGGCAGCGGCCGAGACCGTGCCGGGAGGCAAGT
CGATCGCCTGTTCGTCGCCCGCGGCCATCGCCTGGGACGCCAGCTTCGCCGCGGCGGCAG
ATCCCTCCGGTCGCGCGATCGCCGGCGTGCACGAGCAGGCACTGGCCTAAGCACCCCAAA
AAGGGGACGGAGGGGATTAAGTCGTTTGTGCCATTAACGCCTTAATCCCCTCCGTCCCCT
TTTTGTATGATCGCCCCCTGCACATTGGGGAATGTTCATGGACGTACAGGCAGGCGGCAA
CGCGCCGCACACGAAATGGGGATGGCGCTACCTGGCCTGGGCCGGGGTTCCGTTGCTGGC
TGGCGTGCTGCTGGCGCGGTATGCCGGGCCGGCGGCGCCCGAGGCGGTTGCCCGTGCCTC
CGTCGCCGCCGAAGGCGGCTGGGTGCAGCATCTGGCGTCTCCGCTGGGCCTGTTCCTGCT
GCAGCTGCTGGTACTGCTGCTGGTGGCCAAGGGCGCGGGGGCGCTGCTCAAGCGCATGGG
ACAGCCGGCGGTGATCGGCGAAATGGCCGCTGGCCTGATGATGGGGCCGCTGGTGCTTGG
CAGCCTGCTGCCGCAGCTGCATGGTGCGCTGTTCCCGGCCAGTTCGCTGGGCCCGCTGGG
CATGCTCAGCCAGCTGGGCGTGCTGATGTTCCTGCTGGTGGCCGGTGCCGAACTGGACCT
GGCGGCGCTGCGTGGCCGCCGGCGTTTCGCCTTTACCGTCAGCCATGCCGGCATTGCAGT
GCCGTTCGTGCTCGGCGTCGCCTTGGCGATCTGGCTGTATCCGCAGCACGGCCCACAGGG
TGTGGGCTTCACCGCATTCGCACTTTTCGTAGGCATCTCGATGAGCATCACGGCCTTCCC
CGTGCTGCTGCGCATCCTGGCCGACCGCGGGATCACACAGACGCCGCTGGGGCAGACCGC
GATCGCCTGCGCTGCCTTGGGCGATGCCACCGCGTGGTGCCTGCTGGCGCTGATCGTGGC
TGCCGCCCAGGCCAGCGGCTGGTTGCCGGCCAGCCTCAACCTGGTGTGCGTGGTCGCGTT
CGTGGCGCTGATGCTGGGGCTGGTGAAGCCGTGGTTCGCGCGCCGGCAGATTGCGCCGGG
CCGCGAGGGGCGCTGGCTGCTCGGCATCCTGCTGCTGTCGCTGGGCAGTGCGCTGGTCAC
CGAGATGCTGGGCATCCACGCGCTGTTCGGCGCGTTCGCTGCGGGTGTCGCGGTATCGTC
GAACGCGCAGCTGCGTGACCTGCTGATGGCACGTGTCGAGCCGTTCGCGGTCACGCTGCT
GCTGCCGTTGTTCTTCGCCATGACCGGGCTGCGCATGCGCGCCGATGCGCTGCAGGCCAG
CGACATCGTGCTGTGCGTGGTGGTGATCGCGGTGGCCACGACGGGCAAGCTGCTGGGCAC
CTTCAGTGCCGCGCGCAGTGCCGGCATGCCCAGGCGCGAAGCGTGGCGGCTGGGCGCGCT
GATGAACACCCGCGGCCTGATGGAGCTGATCGTGCTCAACCTGGGGTATGAGCTGGGCCT
GCTCGGTGACCGCCTGTTCGCGGTGCTGGTGATCATGGCACTGGTGACCACGGCGATGAC
CGGGCCGCTGCTGAACCTGATCGAACGGCGCAGGGCCTGAACGTTGAACGGTAGTGCCGG
CCGCTGGCCGGCAACCTGGTGATGCTGGACACACCTGCATGGATGCCGGCCAGCGGCCGG
CACTACCGCGCTGGCACCAGTGTCATCACGTGCTGCGTCTTGCCCGGCAGGAACGGTGTC
GGGCGCCCATGCACCCAGTCCTCGTGGCCGGCACCCCAGTACGGTGACAGCGGATGGCCG
CTCTGGCCGCCGGGCATGTGCACGATGCCGTCGGCCTCGTGGCCGGGCGAGACCACCATG
CGCTCGGAGGCGCCGAAGTTCGGCGTCTGCACGCGCGGCATGTCCCGGTCGCCGGGCAGG
CGGTCGGCGGGCATGCACAGCCAGCGCTTGGCGATGTCCGGCAGCGCCCGTGCGATGGGG
TGGCAGATCGCCGCGGTATTGCGTTCACCCCAGCTGCGCTTGGCCAGCGGCCCCTGCTTG
GCCAGCTCACCCTCGGTACGGCGGGCGGCGTCGATCAGCAGCGCATCCCAGCTGTCGAAG
GCCGGTGGCAGCAGGTTGGCCGGGCGCTGTTCCAGCATCGGCCAGGCCACGCCTTCCAGC
TGTGCCAGGCGTGGGTCCAGGTAGGCATCGCCCAGCTGCGCGTTGGCCGGGGCCAGCAGT
GCATCGGACAGCGTGGCCATGACCTGCGTGCGGAATTCACGCACCACCCGGTAGCTGACC
GAACTGGCCGAGGCGCGCCCGCCCCATTGATGGCTGGCCTCCTTCAAACGCTTCAGCGCA
GGGTCGTCACTGCGTTCGATGACGTCGTGCAGCAGAGCCCACCAGCGCTGCAGGAACACC
GCGCGGTCGTCGAGCTGGATCGCCAGCAGGTCGTGCTCGTCGAAGCGCTCCTGGATCGCC
AGCAGGTCGCGGATCTGCCGCGCCCGCGCACCCAGGTCATAGCCGCCGTTGCCGACGCTG
GCGAGTGCCTCGCCGTCGAGGACGCGTCCATTGGCGGTCCACAGGCGATGGTTGGGGGGA
TCGATCAATGCCGGCGAGGCATCGCTGCGGATCGGCCACGGCGCGCAGCCCTGGTTGCTG
GCGGCATTGAAGCCGGCCGGTGCACAGCCGGGGCCGCGGTCCGGGCGAGCGCCGATCAGG
CGCCAGGCAATGCGCCCGCTGCGATCACCGACCACCAGGTTCTGTGCGGGGATGCCGGCA
CGGTCGGCGAAGTGCAGTGCACCGTCGAGGTCACCGGCGCGGGCCAGGTCAGCGAAATCC
AGGCGTACGGCACCGGGCAGGTGTGCGACCCAGCGCAGGGCGTCGCCACTGCCATCGGCA
TGGGTATGCAGGATCGGCCCCCAGTCGGTTTCGCGCACCGCGAACAGCACGTCGGCCTGG
CCGGCCACGGCGATGCGCTCTTCGTGCACGGTCACGGCGGCGTTGGCCGGTTCCGTGCGA
TAGTCCGCCGTGTCGATGTAGCTGTTGGTGAAGCCCCAGGCGACGTGCCCGTTGCTGCCG
ACGATCACCGCCGGCAGGCCCGGCAGGGAGAAGCCGGTGACATCGACCTGGCCGCCGGCG
GCCTGTGGGTCGGGGTAGCGCAGGCGCACGCGGAACCACAGGCCGGGTGCACGCAGGCCC
AGGTGCATGTCGTCGGCAACGATGGCGCGGCCGTCGGCGGTAAGCGCCCCGGCCACCGCG
AAGTTGTTGCTGCCGATGACGTCGCCCTCTTCCTGCTCAGTGCCCGTTTTTCCCTTCAAT
GTGCGCAGGTCCAGCTGGCTGGCATCGGGCAGGGCGGCGTTGCCGGTGGGTTCGCCAAAC
AGCGGCGCATCCCATTCGGTGCCGTCGTGGGCGATCAGCGCGTACAGCGCCGGCGGCACC
ACTGCGCGGATGCGGCTGAGCGCAAGCTCGGTCTGGTTGCCGGGGTCCTGCAGGTCGGCA
TACATGGCCAGCCCGGTCAGCACGCTGTCGCTGGCCTGCCACGGTTGTGGTGATTGCCGC
AGCAGCAGGTAGGCCCATGGGCGCACGGAGAGATCGGCCAGGCCTTCGTTGACGCCATCC
ACGTAGGCGCGCACGGCCGTGCCGTTGTCGCCCAGTGCGGCCTGCAGATTCGCCTCGGTG
CGTGCACGCAGCCGGTGCACGCGCATGCGCTTGTCGGCGTCGATGGCCTTCGGCCCGAAC
AGCGCCGACAGCTCGCCAGCGGCACTGCGGCGCATCAGGTCCATCTCGAAATAACGTTCC
TGCGCGTGTACGCGGCCGAGCGCACGCATCGCGTCGGCCTGGCTGCCGGCAGTGATGGTG
ACCACGCCCAGCCCATCGCGCTCGATGGTGACCGGCTTGGCCAGCCCCGGCAGCGCATGC
TCGCCGTCCAGGTCGGCCAGGCTGCCGCGCAGCAGCAGCCACAGCACCAGTGCGGTGACC
AGCACAATGGCGATCAACACGCCCAGCACCCAACGCCATGTACGTCGCATCGCACGTCCT
TTCCGAACTCGTGGGCCGATTGTAGCCGCAGGCGCAACTGCGACTGATTCCGATTAGATC
ACCGTATTTTGAAATGCGGCACCCTATGCCGCATCGATTCACAGGAGCCCCCCATGAAAG
GCAACCCGGACGTCATCGCCTGCCTGAAGGAACTGCTGCGCGGCGAGCTTGCTGCGCGCG
ACCAGTACTTCATCCATTCCCGCCGCTACGAGGACCAGGGCCTGTTCGCGCTGTACGAGC
GCCTGAACCACGAGATGGAAGAGGAAACCCAGCATGCCGATGCGCTGCTGCGCCGGATCC
TGTTCCTGGGTGGCGACCCGGACATGCGCCCGCATGCCACCGAGCCGGGCAAGACCGTGG
AGGAGATGCTGCAGAAGGATCTCGATACTGAATACGCCGTTCGGAACAATCTCGCCGCCG
GCATGAAGCTGTGCGAGGAGAAGGGCGATTACGTGAGCCGCGACATCCTGCTGGCGCAGC
TGAAGGACACCGAGGAAGACCACGCCTGGTGGCTGGAGCAGCAGCTGGGCCTGATCAAGC
GCATCGGCCTGGAGCTGTACCAGCTGAGCAAGATCGACGGCAACGGCGCCCCGGCGCACT
GAGCGGGCATCGTTTTTTGTAGAGCCGAGCCAATGCTCGGCTGCCTTCTGGTAGAGCCGA
CCGCTGGTCGGCTGCTCTGCAGAAAGCAGCCGACCAGCGGTCGGCCCTACCAGGAGCCAA
AAGCAGCCGACCAGCGGTCGGCTCCACCAGCAGCACAGCGTTCTGTCGCCCGCCAGCACC
GGAGCACCGCCAGCCAGCCTTCGCCCGCCAGCCGCTCCACCGCCCGCCAGCCGACAACGA
AAAAGCCGGGGAATGCCCCGGCTTTTTCGTGCCTGGGGTCAGAGCCCTTTCCCATGGAAA
GGGATCCGACCCCCGTACCTCTTATTCGACCGACAGCCCTTCCACCTTCTGCCAGCCGCG
CGGCAGCAGGTGGCCGCGGGTGGCACGGGCGCCGAGGTAGGCGTCGAGCTCGTTGAACTT
CAGGCCCATGGTGCGCTGGCCGCTGCGCACCTGCAGGGTCTGCCCCGGGCTGATCGCCAC
GATGGCGACCACGCGTTCGGTGGCGAGCTTGGCCTTCGGGATCTCGATGATCTTGTTGCC
CTTGCCCTTGTCCAGTTCCGGCAGGTCGTTGGCGGCGATCGCCAGCAGGTTGCCGGAGCT
GGTCACCGCCACGATGCGGTCGGTGGCCACGTTGGCGACCATCGACGGGGTGAGCACCGA
CGAGCCGGACGACAGGTTCAGCATCGCCTTGCCGGCCTTGTTGCGGCCGATCAGGTTCTC
GAAGCGGGTGACGAAGCCATAGCCATGACTGGAGGCCAGCACGAAGCGGGCATCCGGCTC
GGCACTGGCCAAGGTCACGAAGCTGGTACCGGGAGCCGGCGAGAAGCGGCCGGTCAGCGG
CTCACCATTGCCACGCGCGGAGGGCAGGGTATGCACCGGCGTCGAGTAGGCGCGGCCTTC
GCTGTCGAGGAACGCGACCTGCTGGGTGCTGCGCGCACGCACTGCGCCCTGCAGGGCGTC
GCCGTCGCGGTAGGACAGGGCGGACGCATCGACGTCGTGGCCCTTGGCCGCTCGGATCCA
GCCCTTCTCCGACAGCACCACGGTCATCGGCTCGCTCGGCACCAGCTCGGTCTCGTCGAT
GGCCTGCGCGGCCTGGCGCTGCACCAGCGGCGAGCGGCGTGCGTCGCCGAACTTCCTGGC
GTCGGCGGTCAGTTCGTCGCGGATCAGCTTCTTCAGCTTGGCCTTGCTGTCGAGGATGCC
GAGGATCTTCTCGCGCTCCTTGGCCAGCTCGTCCTGCTCGCCACGGATCTTCATCTCTTC
CAGGCGGGCCAGCTGCTTCAGCTTGGTTTCCAGGATGTACTCGGCCTGTTCCTCGGACAG
GCCGAAGCGCGCGATCAGCGCGCCCTTCGGTTCGTCCTCGGTACGGATGATGTGGATCAC
CTCGTCCAGGTTGAGGAAGGCGACCAGCAGGCCTTCCAGCAGGTGCAGGCGGCGCTCGAC
CTTCTGCAGGCGGTGCTGCAGGCGGCGGGTGACGGTGTTGCTGCGGAAGGTCAGCCATTC
GCTGAGCAGCATCTTCAGGTTCTTCACCTGCGGACGGCCGTCCAGCCCGATCACGTTGAG
GTTGACGCGGTAGCTGCGCTCCAGGTCCGTGGTCGCGAACAGGTGGCCCATCAGCTGGTC
CGCGTCGACGCGGTTGGAACGTGGCACCAGCACCACGCGCACCGGGTTGGCGTGGTCGGA
TTCGTCGCGGATGTCCTCCAGCCACGGCAGCTTCTTGGCGCGCATCTGCGCGGCGATCTG
CTCGATCACCTTCGACGGCGACACCTGGAACGGCAGCGCCGTCACCACGATGTTGTTGGC
CTCCTTGGTGAAGGTCGCACGTGCACGCACGCTGCCGTTGCCGGTCTCGTAGATGTTCCG
CAGGTCGTTGGCCGAGGTGATGATCTCGGCGCTGGACGGATAGTCCGGGCCCTGCACGTG
CTCGCACAGGTCGCGCACGCTGGCATCGGGGTGGTCCAGCAGGTGCAGCAGTGCGCTGAC
GATCTCGTTGAGATTGTGCGGCGGCACGTCGGTGGCCATGCCCACGGCGATGCCGGTGGT
GCCGTTGAGCAGCAGGTGCGGCAGCCGTGCCGGCATCCAGGTCGGCTCCTGCAGAGTGCC
GTCGAAGTTCGGTGCCCAGTCGGTGGTGCCCTGGCCCAGTTCGCCCAGCAGCACTTCGGC
GATCGGGGTCAGCTTGGATTCGGTGTAACGCATCGCCGCGAACGACTTCGGGTCGTCGCT
GGAGCCGAAGTTGCCCTGGCCCTCGATCAGCGGATAGCGGTACGAGAACGGCTGTGCCAT
CAGCACCAGGGCCTCGTAGCACGCGCTGTCGCCGTGCGGGTGGTACTTACCGATGACGTC
ACCGACGGTGCGCGCGGACTTCTTCGGTTTGGACGCGGCATTCAGGCCCAGCTCGCTCAT
CGAATAGATGATGCGGCGCTGCACCGGCTTCAGGCCGTCGCCGATGAACGGCAGGGCGCG
GTCCAGGACCACATACATCGAGTAGTCGAGGTAGGCGCGTTCGGCGTACTCGCGCAGCGG
CAGTTGTTCGAATCCGTGGAACACGGGGCGGGCAAGTTCGGTCATGCGGCGTTGTTACCT
GTTGTCGGGAGGCGGCGACGGCGGTCGCCGCTCGCAATCCTGTGATTATCCGGATGCGGC
GGGGGATGCCAAGCCGCGCGCAGGGTCCAGCCCGGTTTCCAGGCCGTGCCCGGCCCGTGC
CAGGTAGCGACCGGGCGGCAGCCCGAAGTGGCGGCGGAACACGGTAACGAACGCGCTGGC
GCTGCTGAAGCCCAGCGCGTGGGCGATGTCGGCCACGCTGCGGCCGTCGGTCAGCTGGCG
CAGGGCCTCTGACAGGCGCGCCTGCTGCCGCCACTGGGCGAAGCTGAGCGTGGTCTCGTC
GCGGAAGTGACGGGTCAGGCTGCGCGGTGACAGACCGGCCCAATGCGCCCATTCGGCCAG
GCTGCGTTCGTCGGAGGGGTCGGCCAGCAACTGCGAGGCGATCTTCAGCAGGCGCCGGTC
GTGCGGCATCGGCAGGTGCATGCGCTGGCGCGGCGCGGTGCGGATCTCGTCCAGCAGCAC
GTCGATGATGTGCTGGCGCTCGGGCGTGGTGTCATGGCCGAGCGGCCATTCGCAGATGCG
GTCGGCCAGCGCCTGCGCCAGCTTGGACAGGCCCAGCACGCAGGGGTCGGCGGGCAGGGT
GGCGCAGGCCGGTGCAGCCAGTGCCATGCCCCAGCCGCGCAACGGGCCGTCGAGGGTGAC
GGTGTGCGGTTCCAGCGGCGGCATCCAGCCGGCCGAGCCCGGCGCCAGCGACCACGTGCC
ATGCGAGGTGCGGGTGGTCAGCAGGCCGCGTTCGACGCAGATCAACTGGGCACGCTGGTG
GTGGTGCCAGTCGACCTCGCGGGCCAGGCCCTGCTGGCTGTCGAAGCGGAAGGCGATGAC
CGGCGGGCCGTCGTTGCGCTCGAACCAGTCCAGTGCCTCATCTCTGAGTAGGCGTTTGGG
AACCTGAATTTCTGCCTTGTTCATCATGTCCGCTGGCTGAAATGTGACATCTATTGGCTG
GATTGTACTACCGGGCCACCTGACCAGATCATTAAGGTAGGCGCCTTCACTGATCGAGCC
CGCTGCTGCAACACAGCATTCGATGCCAGATCGAATATTTCCATTGAGAAATATTTTTTT
TGGAAGAGAATGCTCCCCCATGATCTGTCCTGCAACCACTCCCCCCAGCTTCGGCCTGCT
GCTGCGCCAGGTGCGCGACGGCCTGGTGCGCCAACTCGACGCGTCCATGGCGGAAGAAGA
TCTGGGAATCGGCTTCACCCATTACATCGGGTTGAAGGTGCTTTCCCACATGGCGCCCTG
CACCGCCAACGAACTGGCCCAGGCCATCGACCAGGTGCCCAGCGCGGTCACCCGCCTGCT
GGACAAGCTGGAGGCGCTGGGCTGCGTCCGCCGCGAGGCGCATGCGCAGGACCGGCGGGC
ACTGCAGATCGTGCTGACCGACGAAGGCCGTGCGTTGTGGGCGCGGCTGAAGCTGCGCGG
CGACGCGGTGATGGATTACGCGCTGCGTGATCTTTCCGCCGACGAGCGCACGCTGCTGCT
GTCCCTCCTTACCCGAATCCGCGATTCACTGACGACCCCATGAACCCGATCCCGCATTCC
ACTCTCCGCCGGTCCGGGCGCGCGCTGCTGGTGTCAGCGCTGGCGCTGGCCCTGGCCGCC
TGCGCCAGCAGTCGTGGCCTCAACCCGCAGGGCCACGTGCTTGACGTGGACAGCCTGCAC
AGCGAACGCACCCTGGCTGACACCGACCTGAGCGCCGCCGGCTTCCCGGCGCAGGACTGG
TGGAAGGCACTGGGCGATGCGCAGCTGGACGCACTGGTCGCCGAAGGCCTGGCCGGTCAT
CCGAGCCTGGACGCCGCCGACGCGCGCCTGCGCCAGGCCCAAGCCCAGGTCGGTACCGCG
CGCGCCGACGAGCTGCCCAGCCTGTCGGTGTCCGGCGGCTACACCGGCCTGCGCCTGCCC
GAGTCGATGGTCGGCAGCGAGATGGGCGGCCGCTATGGCGGCAGCAGCCAGGTCGCCTTC
GATTTCAGCTACGGCGTGGACCTGTGGGGCGGCAAGCGCGCTGCCTGGGAAGCCGCCGTG
GATGGCACGCATGCCGCCACCGTTGAAGCCCAGGCAGCACGCCTGAACCTGTCCACCGGC
ATTGCCCAGGCCTATGCCGACCTGGCTTACGCGTGGCAGCTCAACGACGTGGCCGAGGAA
GAACTGACCCGCTCGCAGAAATCGCTGCAGCTGACCCGCCAGCGCCGCAGCGCCGGCATC
GACAGCGATCTGCAGGTGCGCCAGGCCGAGGCCCGCGTGCCGGCCGCGCAGCAGCAGGTG
CTGGCCGCGCAGCAGCGCATCGACGCCGCCCGCACCGCGCTGGCTGCACTGGTCGGCAAG
GGGCCGGACCGTGGCCTGTCGATCCAGCGCCCGCAGCCGTTGAACCCGATGGCACTGCAG
CTGCCGGGCGTACTGCCCAGCGAACTGCTCGGCCGTCGCCCCGATATCGTGGCTGCGCGC
TGGCGCGTGGAAGCGGCCGACAAGCAGATCAAGGTCGCCAAGACCAAGTTCTACCCGAGC
TTCAACCTGACCGCGCTGGCCGGCGTGGTCGCCCCGAACGTGGGTGACCTGCTGAAGAGC
AGCTCGACCTTCGCCTACATCGGCCCGGCGTTGAGCCTGCCGATCTTCGAAGGCGGCAAG
CTGCGCGCCAACCTGGCCAACACCGACGCGCAGTACGACCTGGCGGTGGCCAACTACAAC
CAGGCCGTGCTCGATGCACTGCGCGACGTCGCCGACCAGGTCAACGCGGTGCGCTCGCTG
GCGCAGCAGGCGCACGCGCAGCAGCAGGCAGTGGACACCGCACGCTCGGCCTTCGACCTG
GCCCAGCAGCGCTACCGCGCCGGCATCGGCAGCTACCTGGACGTGCTGACCGCGCAGTCC
ACCCTGCTGCAGTCGCAGCAGCAGCTGGCCGGCCTGCAGTCGCAGCAGGTGCAGACCTCG
GTGCGCCTGAGCAAGGCGCTGGGCGGTGGTTTCCAGCCCGCCGACACCGACCGCGCACCG
ATCGCCTCCCATTCCGATTCCTCGCATTCCTGAAGACGCCCGCCATGAGCCAGACCCAAG
ACACCGCGGCCCCGGCCGCCCCCAACCGCCGCGGCAACCTGCTGCGCGGCCTGTTCGTGA
TCGTCGTGCTGCTGCTTGCCGCCCTGGCGCTGTGGTACTTCATGTTCGGCCGTTGGTTCG
AAGAGACCGACGATGCCTACGTGCAGGGCAACCAGGTGCAGATCACCCCGCTGGTGGCCG
GTACCGTGGTCGCCATCAATGCCGATGACGGCATGCGCGTGGAGCGCGGCCAGCTGCTGG
TGCAGCTGGACCCGTCCGACACTTCGGTGGCGCTGCAGCAGGCCGAAGCCAACCTGGCCA
AGACCGTGCGCCAGACCCGTGGCCTGTACCGCAGCGTGGAAGGCGCGCAGGCGGACCTGA
ACGCCCGCCAGGTGACCCTGAAGCGCGTGCGCGAGGACTTCGCCCGCCGCAAGGATCTGG
CCGCCACTGGCGCCATTTCCAACGAAGAACTGGCCCACGCCCGCGACGAGCTGGCTGCGG
CCGAAGCGGCCGTTGCCGGTTCGCGCGAGACCGTCGAGCGCAACCGCGCGCTGGTCGACG
ACACCGTGATCGCCACCCAGCCGGACGTGCAGGCCGCCGCCGCGCAGCTGCGCCAGGCCT
TCCTCAACAACGCCCGCGCCGGCATCGTCGCGCCGGTCACCGGCTACGTTGCCCGTCGTT
CGGTGCAGGTGGGCCAGCGCGTGCAGCCGGGCAATGCCCTGATGGCCGTGGTGCCGACCG
AGCAGATGTGGGTCGAGGCCAACTTCAAGGAAACCCAGCTGCGCCATATGCGCCTGGGCC
AGGAAGTGGAGCTGAAGTCGGACCTGTATGCCGGTGACGTGAAGTACAAGGGCCGCATCC
AGAGCCTGGGCCTGGGTACCGGCTCGGCGTTCTCGCTGTTGCCGGCGCAGAACGCCAGCG
GCAACTGGATCAAGATCGTGCAGCGCGTGCCGGTGCGCATCGCCATCGATGCCAAGCAGC
TGGCCGAACACCCGCTGCGCATCGGCCTGTCGATGAAGGCCGAAGTGAGCCTGCGCGACC
AGAAGGGTGAAGTACTGCCGAGCACCCCGGCCAAGGGCACCGTGTTCGACACCGACGTAT
ATGCCAAGCAGCTGCATGATGCCGATGAGGTGATCCACACGATCATCCAGGGCAACCTGC
CGCAGCAACAGGCAAAGGTGGGCTGAGGTCGCCATGTCCGCACAAGCTCCAGCCGCACCC
GGCGCTCCGGGTGCACCGGCGGCGCCGGGTGCGGCCTCCGGGTTCCTGCCACCCAGCGTC
GCCCTGTGCACCGTGGGCCTGGCGATGGCGTCGTTCATGCAGGTGCTCGACACCACCATC
GCCAACGTTTCACTGCCGACCATCGCCGGTAATCTCGGCGCCAGTTCGCAGCAGGCGACC
TGGGTCATCACTTCGTTCGCGGTCAGCACGGCCATCGCGCTGCCGCTGACCGGCTGGCTC
AGCCGTCGCTTCGGCGAGCGCAAGCTGTTCGTCTGGGCCACGCTGGCCTTCGTCATCACC
TCGCTGCTGTGCGGCCTGGCGCAGAGCATGGGCATGCTGGTGCTGTCGCGTGCGCTGCAG
GGTTTCGTGGCCGGCCCGATGTACCCGATCACGCAGTCGCTGCTGGTCTCGATCTATCCG
CGCGAGAAACGCGGACAGGCATTGGCGCTGCTGGCGATGATCACGGTGGTGGCGCCCATC
TGCGGTCCGATCCTCGGTGGTTGGATCACCGACAACTACAGCTGGGAATGGATCTTCCTG
ATCAACGTGCCACTGGGCATCTTCGCTGCGCTGGTGGTGGGCAACCAGCTGAAGGGGCGC
CCGGAGCAGATCGAGAAGCCGAAGATGGACTACGTCGGCCTGGTCACCCTGGTGATCGGT
GTCGGTGCCCTGCAGCTGGTGCTCGACCTGGGCAACGACGAGGACTGGTTCTCGTCGATG
AAGATCGTGGTGCTGGCCTGCGTGGCGGTGGTGACGCTGACGGTGTTCCTGATCTGGGAG
CTGACCGACAAGGATCCGATCGTTGACCTGAAGCTGTTCCGGCACCGCAACTTCCGCGCC
GGCACGCTGGCGATGGTGGTGGCCTACGCGGCGTTCTTCAGCGTGGCGCTGCTGATCCCG
CAGTGGCTGCAGCGTGACATGGGCTACACCGCGATCTGGGCAGGCCTGGCGACCGCGCCG
ATCGGCATCCTGCCGGTGATCATGACGCCATTCGTCGGCAAGTACGCATCGCGCTTCGAC
ATGCGCATGCTGGCCACGGTGGCCTTCATCGTGCTGTCGATGACCAGCTTCCTGCGTTCG
AACTTCAACCTGCAGGTGGACTACATGCACGTGGCCGGCGTGCAGCTGATCATGGGCATC
GGCGTCGCGCTGTTCTTCATGCCGGTGCTGCAGATCCTGCTGTCGGACCTGGATGGGCGC
GAGATCGCGGCGGGCTCCGGCCTGGCCACGTTCCTGCGTACGCTGGGTGGCAGCTTCGCG
GCGTCACTGACGACGTGGCTGTGGGCGCGGCGTACCCAGGTGCACCATGCCGACCTGACC
GAGCACATCTCGGCCTATCAGCCCGGCATGCAGGACCAGGTGACGGCGATGGGGCAGGGC
GACCTGCAACACGGTGCAGCGGTACTGAACAACATGATCAACCACCAGGCATCGCAGATG
GGCTTCAACGACATCTTCTTCCTGCTGGGCTGGATCTTCCTGGCGATCATCACGTTCCTG
TGGCTGGCCAAGCCGCCGTTCGGCGCGGGTGCAGGTGCTGCCGCCGGTGGCGGGCACTGA
CCGCTCATTGCTGTTGAAACGCAGAAACCCCGCCGCAAGGCGGGGTTTTTCTTTTGGTGG
ATCCACGCCACGCATGGGTGGATCTCGGAGCGTGAATTCCCAGACCCCGGAAACGAAAAA
ACCCGCTTTCGCGGGTTTGATCATCTTGAGTCGTGGTGCCCAGGAGAGGACTCGAACCTC
CACGGTTTTACCCGCTAGTACCTGAAACTAGTGCGTCTACCAATTCCGCCACCTGGGCGA
CTCAGGAGATGAATTATGGGGAGCGACAGAAGATGTGTCAACAACATTTCACACTTTTTT
CTGGGGCTGCACGCCCAGGTGATGCAGCAGGCTGCGCATCGCCGGTGACAGTCGTGTCCA
CTCGGCAAAGCACGCGCACAGGCGTCGTTGCGCCCACGCATCGGCGAGCGGTACGGCGAC
GGTGTGCGTGCTGCGCCGATGCTGGCGCGCGATGGTCCGCGGCACGATGCCGACGCCGAT
GCCGTGGCCGACCATGATGCACACGCCTTCGAAGGTCTTCATGCGGATGCGTACATCCAG
GCGGCGCCCGATGTCGCGCGCCTGGTCCTCGATGTAGGTCTGCAGTGCATTGCCATCGGC
CAGGGCAACGAAGGTCTCTCCGGCAGCCTCGGCAAAAGCCAGGCTGCGCCGCGAGGCGAG
GCGGTGGTCGGCCGGCAGCAGCATCACCAGGGGATCTTCGGCGACCACATGCTGCTGCAG
GCCGGCAGCGTCGACCGCATCGCTGATGATGCCGGCCTCGGCCTGGCCCGCATTGATCGC
ACGCACGACCTCGGGGCTGGTGCGCTCCAGCAGTTCCACATGCAGGCGTGGCCGTTCGGC
CAGCCACGGCGCGAGCCGCGAGGGCAGGTAGTTGGTCAGCGCGGCGGTGTTGGCATACAG
GTGCAGGGTGCCGCGCGAACCCTGCGCGAACGCCTGTAGTTCGCCACGCAGCTGTGCCTG
CTGCTGCAGGATCAGGTGTGCGTGGTGGGCGAGGGCGGCGCCGGCCTCGGTCAGGCTGAC
GCCGCGTGGGTGCCGGTGCAACAGCGCGGTGCCGGCATCGGCTTCGATCGTGCGCAGGCG
CTCGCTGGCTGAACCCAATGCCAGGTTTGCCTGTGCCGCGCCGGCGGTGATGCTGCCGGC
TTCGGCGATTGCCAGGAACAGGCGCAGGTCGGCGATGTCCATCCGCATGTCGTGCCTCAT
TGCTGATCCGGCGCCTTCGGGTCAGCCGAAGGCTGGGCCGGGAAGACCGCATTGTGCGCC
TGGCGAGGGCCCGGTCCAATGAAGCCATGCATGAATCGACGTACTTCTATTTGCTGCTGG
TGGTGGTGTTCGTGCTGGCCGGCGTGGTCAAGGGCGTGACAGGGATGGGGTTGCCGACGG
TGGCGATGGGCCTGCTGGGCAGCACCCTGTCACCGGTGGCGGCGGCGTCGATGCTGTTCA
TTCCAACCTTCGTCACCAATGCGTGGCAGCTGTTGTCCGGACCGTCGCTGGGTCGCATGG
TGCGCCGACTGTGGCCGATGATGCTGGCGGTGGTGGGGGTGACGCTGGGTTCAGCGGCGC
TGCTGGTGCGGGTCGATCGCACCGCATCGCGCATTGCACTCGGCGTGGCGCTGGTGGTCT
ATGCCGCCTATGCGCTGCTTGCGCCGGTGTTCCGCGTGCCGCAGCGACGCGAGCGCTGGC
TGGGGCCGCTGGTGGGGGCACTGTCGGGCGTGGTGACCGGGGCCACCGGCGTGTTCGTGA
TGCCGGCAGTGCCGTACCTGCAGTCGCTCGGGCTGCAGCGCGACGAACTGGTGCAGGCGC
TGGGGCTGGCGTTCACCGTGTCGACGATATCGCTGACCGCCGGGCTGGTGCTGCACGGTG
CATTCGGTATCCAGCAACTGGGCCTGAGTGCACTGGCCGTGCTGCCGGCGTTGCTGGGCA
TGTGGCTGGGGCAACTGATCCGGCAGAGGATCAGCGCACGGGTATTCCGCGCCTGCTTCC
TGGGGTTCCTGCTGCTGCTCGGGCTGGAGCTGGTGCTGCGGCCGTTGTTCTGATGCCGGA
TTCCGGGCATGAAAAAACCCGCTTTCGCGGGTTTTTCTCATTCTCGACGTGGTGCCCAGG
AGAGGACTCGAACCTCCACGGTTTTACCCGCTAGTACCTGAAACTAGTGCGTCTACCAAT
TCCGCCACCTGGGCGTCGAGGAGCGAGATTATGGGGTGCCGTGACGGGGGTGTCAACACT
TTTTGCTGATCCCGGGTCGGTTGCCGTTGCGCATGCGAAACGGGCTCTGCCCCCCATCTC
ACTCGCTTGGGGCCAGAGCCCTTTCCTCTGGAAAGGAATCCGACCCCGGCTGCCGGATCA
CAGGCAAAAAAAATCCCCGCCGAAGCGAGGAGTTTTTTCGTTGGTGCCCAGGAGAGGACT
CGAACCTCCACGGTTTTACCCGCTAGTACCTGAAACTAGTGCGTCTACCAATTCCGCCAC
CTGGGCGTTCCAGAGGCGCAATTGTGAAGATGAATCCGCAGGCTGTCAACGACTTCCTGA
ATATTTTTGACGCGATCGCTTGAAGGCGACCGCTGACCCGTTCTGCACGCCGCCAGCGGC
TACCATGTAGGGCGATGACTACCAAAAAACCAAGCAAGGGCGGGAGCAAGTCCCGCAGCC
AGGCCCCGAACAAGGGCGCCAAGGCGGGGGCAGCCCGCACCACCAAGTCGGGCAAGCCGC
TGCCGGGCTGGTTCCCCGAATTGAATGAAGGCGGTGTACCGCCACGCGGCCGCAAGGTCC
GCAGTACCGATGCACCGGGCCCGGCCCCGGGCCGCAAGCTGCCGCCGGCCGGCAAGGTGA
TCGACGATCCCTATGCCGCCCGCGAAGCGGAGAAGTACGAACAGCCCATCGCCAGCCGCG
AGGCCATCCTGGCCCTGCTGGAGCGCTGCGAAGGGCCGCAGACCGCCGAGGAACTGGGCG
CGCGCCTGGGCCTGACCGCTCCGGACCGGGCCGAAGCGCTGTCGCGCCGGCTCGGTGCGA
TGGTCCGCGACGGCCAGCTGGTGCAGAACCGTCGCGGCGGTTTCGCCCCGATCCAGACCC
TGAACCTGGTCACCGGTGTGGTGATCGCCAACCCGGAAGGGTTCGGCTTCCTGCGCCCGG
TCGAGGGCGGCGACGACCTGTTCCTGCCGCCTTATGAAATGCGCAAGGTCATGCACGGCG
ACAAGGTGCTGGCCCGCGTGACCGGCATCGATTACCGCGGCCGTCGCGAAGGCAGCATCG
CCCGCGTGCTGGAGCGCGGCATGACCCGCCTGATCGGCCGCTTCAGCATCGAGATGGGCA
TCAACTACGTGGTGCCCGACGACAAGCGCGTGCAGCGCAACGTGCAGGTGCCGCCGGACC
AGACCGGTGGTGCGCGCGACGGCCAGCTGGTGGTCTGTGAACTGACCCAGGCGCCGGACA
GCCGCCGCCCGCCGATCGGCCGCATCATCGCGGTGCTCGGCGACAAGCTGACCGCGTCGC
TGGTGGTGGAGACCGCCATCCATGGCCACGAGCTGCCGTTCGAGTTCCCGCAGGAGGTGC
TGGACGAAGCGGCCTCGGTGCCGCTGGTGGTCGAGCCGGCGATGATTGGCGACCGTGTCG
ACCTGCGCAGCACGCCGCTGGTCACCATCGATGGCGAGGATGCCAAGGACTTCGACGACG
CGGTGTACTGCGAGCCGAATGCCGAGGGTTTCCGCCTGGTGGTGGCGATTGCCGACGTCT
CGAATTACGTTCGCCCTGGTACGCCGCTGGATGAAGAGGCGCAGAAGCGTGCGACGTCGG
TGTACTTCCCGGGCTTCGTGGTGCCGATGCTGCCGGAGACACTGTCCAACGGCATCTGCT
CGCTGATGCCGAAGGTCGACCGCATGTGCTTTGTCTGCGACATGCAGATCGACCGCGATG
GCCTGGTCACGCATTCGCGCTTCTACGAGGCGGTGATGAACTCGCATGCGCGCCTGACCT
ACACCCAGGTCTGGAAGGCGGTGGGCGAGGACGATGCCGATACCAAGGCCTGGATGGGCG
ACCTGCTGCCGCAGGTGCAGCGCCTGCACCAGCTGTACAAGGTGCTGTCCAAGGCACGCG
CCAAGCGCGGTGCCATCGAATTCGAAAGCAGTGAAGTGCGCTTCGTGCTGGACAACCGTG
GTGAAGTGACCCAGGCCGGCATGCTGGTGCGCAACGACGCGCACAAGCTGATCGAGGAGT
GCATGATCGCGGCCAACGTCGAGGCCGCCAGGTACCTGCTGTCGCGCCATGTGCCGGCGC
CGTACCGCATCCACGAGAAGCCGCCGGAAACCAAGTACGCCGACCTGCTGGAATTCCTCA
AGGAGTTCAAGCTGAGCCTGCCGCCGTGGTCGAAGGTGCGCCCGGGCGATTACACCAAGC
TGCTGAAGAAGATCCGCGACCGCCCCGATGCCACGCTGCTGGAATCGGTGTTGCTGCGCA
GCCAGAGCCTGGCGATCTACAGCCCGGAGAATCACGGCCACTTCGGCCTGGCGCTGGAGG
CGTACGCGCACTTCACCTCGCCGATCCGCCGTTACCCCGACCTGCTGGTGCACCGTGCGA
TCAAGCATGCGTTGTCCGGCAAGCCGCTGGACAAGTTCACCTACAACGCGCGCGAAATGG
CGGCCCTGGCGCTGCAGTGTTCCGAGCGCGAGCGCCGTGCCGACGAAGCCGAGCGCGAGG
TCGACGAGCGTTACCGCGCGGCGTGGATGGAAAAGCACGTGGGCGGCCAGTTCGACGGCG
TGATCAGCGGCGTGACCAGCTTCGGCCTGTTCGTGGAACTGGACGAGTCCAAGGTGCAGG
GCCTGGTGCATGTGACCCAGCTGCCGCAGGACTATTACAAGTTCGACGCCACCCGCAAAA
CGCTGACCGGCGAACGCCGCGGCAGCAGCTACCGGCTGGGTGACCGCGTGCGGATCCTGG
TGCTGAAGGCCAGCATGGAAGAGCGCAAGATCGACTTCCGCCTGGTCGAGCACAAGGGCG
AGGACGAGGGCGATGGCCTGCCGCCGCCGCCCGAGCGGGGCAAGCCGGCCAAGCGCACCA
AGAAGAAGTATTGAAAGGTGTGCCGACCAACGGTCGGCACCTACCGCAACTGGTAGGTGC
CAACCTTGGTTGGCACGACGTTCCGGAGGAACCCCAGCATGCAAGGCCAACCCGAATACA
GTGGCGGCTGCCAGTGCGGCGCGGTCCGCTTCCAGGCGCGTGGCGAGCTCACCGACAGCT
CGATCTGCCATTGCCGGATGTGCCAGAAGGCGTTCGGTGCCTATTACGCGCCGCTGGTAT
CCGTGCGCGGCGTGCAGTTCAGCTGGACCCGCGGCCAGCCGCGCTATTTCCAGTCGTCCA
ACGTGGTGCGGCGTGGTTTCTGCGCCGACTGCGGTACACCCCTGACCTATGAAGCCCCGG
ATGGCGTGGCCGTGGCTGCCGGCGCCTTCGATGAGCCGGAACGCCTGCCACCGACGATCC
AGTACGGGGTGGAGCGCAAGCTGCCGTTCGTCGACAGCCTGTCCGGCCTGCCGGCGCGGC
GCACCGAGGACGACGTCGCCGCGCTGGAGTTCCTGGCCACCATCGTCTCCCACCAGCACC
CCGACCACGACACCCCGCACTGGCCGCCGCGCAGTCGGTAACGCCCCTCTGCGGCCGGTC
GCAGCGCCCGGCCTGCCGATGCTCTACCATAGCCACCCCCTTTCCGGTCCCCGCCCGCAT
GAGCAAGAACAGCCAGTGGATTGTCGGCGTCAACGCCGTCGCCTCCTCCATCGAGAACGA
CGCCGAGAACGTCCGCGAAGTGCTGGTCGAGGCCGGTGCGAAGAACCCGCGCCTGACCGA
GATCGAAGAGAACGCCCGCCGCAAGGGCATCGATGTGCGCAAGGTGAACAGCCAGGCGCT
GGACGGTGTTGGCGGTTCGGTGCGCCACCAGGGCGTGGCCGCGCGCTACGCCGCCGCCCG
TACCTACAGCGAGAACGAGCTGGAAGGGCTGGTCACCGCGGCCGAGGGCAAGGCCCTGCT
GCTGGTGCTCGACGAGGTGCAGGACCCGCACAACCTCGGCGCCTGCCTGCGCTCGGCCGC
TGCCGCCGGGGCGACCGCGGTGATCATCCCGAAGGACAAGTCGGCCACGGTCAATGCCAC
TGTGCGCAAGACTTCGGCCGGTGCCGCCGACCTGATCCCGGTGGTGGCGGTGACCAACCT
CTCGCGCTGCCTGAAGGACCTGCAGAAGCAGGGCGTGTGGATCTACGGCCTGGCCGGTGA
AGCCACGGCCTCGCTGTACCAGCTGGACCTGAAGGGCAACATCGCGCTGGTGCTGGGCGG
CGAAGCCGATGGCCTGCGCCGCCTGACCCGCGAGAACTGCGATGGCCTGGTCAAGATCCC
GATGCCGGGCGAGATCGAGAGCCTGAACGTCTCCGTCGCCGCCGGCGTCAGCCTGTTCGA
GGCCGTGCGCCAGCGCGGTTGATCGGCCAGCGCGATGTGATCGGGGTCAGATCCCTTTTC
CAATGGGAAAAGGGATCTGACCCCGTTTCATGGGAAAAGGGATCTGACCCCGTTTCATGT
CCCGCCTCACCCCGCGCTGCCGCCCAACGCCTTGAACAGCGTCACGTCGTTGTTGAGCTG
GCCCTGGCGCGCGCGTGCCAGCGACAGTTCGGCATCACGCCGGGTCTGCTGCGCTTCCAG
CCAGGTGCGCAGATCGGTGGCACCCACGCGGTAACGCACTTCCTGCGCGCGTTCCACTTC
CACCGCTTCGTCGTATGAAGCCTGCGAGGCCGCCACCTGGCGCGCCAGCTGCTCGCGCGC
CGACAGTGCGTTGTCCACTTCCGAGAGCGCGGTATACAGCGTCTTGCGGAAGTTGCTGGC
GGCGATCTGGTAGGTGGTGCCGGCGATATCGGTATCCAGCTGCGCACGCTGCAGGTTGAG
GAACGGCAGCGACAGGCCGGCGCCCAGCGTGGCCACCGGGTTGCGCAGTACGTCGCCCAG
CGAGGTCGCGCTGGAACCGAGGCTGCCGGTCAGGCTCAGCGCAGGGTAGTACTGGGTGGC
GGTGACCTTGATGGTCTTCAGGCTGTTGCGCAGGCGAAGTTCGGCCGCGCGCAGATCGGG
GCGGCGGCCGAGTAGATCGGTCGGCAGGCCTTCGCTGATGGCTGGGCTGCGTGCACCCAG
CAGGTCCTGTGGTTCGTCCTGCTGGGGCCAGGGCGTGCCGTCCAGCAGCACGGTCAGCGC
GTTGGGCACCTCCACCCGCTGCTGTTCCAGCGCGCTCTGCAAGGACCGCTGCGACTGCAG
GTTCTGCAGTGCCTGGCGCACTTCCAGGCGCGATACCGCACCGGCGTCGAAGCGGGCCTG
CACCAGTTCGCGGGTGCGTTCCAGGCGCTCCAGGTTGGCCTGGCCGGTGGCGATCGACTG
GTTGAGGTAGGCCAGGTTCCAGTACTGGGTGATGGTGTCGCTGATCACCAGCAGCGCGGT
GTTCTGCCGATCTTCCTCGCTGGCCTCGGCTTCCCAGCGGGCGATGTCGCGCTGGGTGCG
CAGGCGGCCCCACAGGTCCACTTCCCAACCCAGCGAGACGCCGGTGGAATAGCTGCGGCG
CCAATCATCAGACTGGTCGGTGGCGCGGCTGGCGCTGCCGCTCACGCCGGATGACGAGGG
CTGCGGCCACAGTGCGTTGCTGGCCAGGCCGGCCTGCAGGCGCGAACGCTGCACGGCCAG
GCCGGCGGCGGCCAGATCGCTGTTGGCGGCCAGCGCCTGCGCCACCAGGCGGTCCAGGCG
TTCATCGCCGAAGCCGGTCCACCAGGTGTCCTGGCGGATGTCGCGGCCCGGTGTATCCAG
GCTGCTGCGCGGGTCATCGGCTGGCGCGTTGAGGGTGGCATCGCCACGTCCATACTGCGC
CGCCACGGCCGGGTCGTGCACCGGGTAGCGGCCGACCGACGCGCAGCCGGACAGGGCGAG
TAGAACGGCACCGGCCAGCAGCAGGTGCCGGGGAGCGGGGAAGGGCAGTCGGGTCATCAT
CTTCATTCGCGGGCCAGGGCCTCCACCGGGTCGAGCTGCGCGGCGTTGCGCGCTGGCAGG
AAGCCGAACGCAACGCCGATCAGGGTCGAGCAGGCAAACGCGGCGACGATCGAGGCGGTG
GAGAACAGCACCTGGAAGTCGCTGGCGAAGCGGCCGATCATCGAGCCCAGCAGCAGGGCC
AGGCCGATACCGAGCACGCCGCCGAGCAGGCAGACCAGCACCGCTTCAATCAGGAACTGC
TGGCGGATATCACTCTGCCGTGCACCGACGGCCATGCGCACCCCGATCTCGCGGGTGCGC
TCGGTCACCGATACCAGCATGATGTTCATCACGCCGATGCCACCGACCAGCAACGCGATG
GCGGCGATGGCACCGATCAGCAGGGTCATCGTGCGCGTGGTCTGCTCGATGGTCTCGCGG
ATCTCGGCGCTGTTGCTGAGGAAGAAATCCTCGGTGCCATGGCGCAGGGTCAGCAGGCGG
GTGATCGCTTCCTGCGCGGCGTCCATCGGCGTGTCATCGTCCACGCGCACGGTGATGCTG
GACACGTGGCTCTGGCCGAGCATGCGCGACATCACCGTGGTGTACGGCACCCACACGCTG
AGGCTGGTGCTGCCGCCGAAGCCGAAACTCTGCCGCTTGGCCACGCCGACCACGCGCGCC
GGCACGTTGCCGAGCAGGATCACCTGGCCGACCGGGTCGACATCGGGAAAGAACTGGGAC
TGGGTGTTCTCGTCGATCACCGCCACCTGGCCCAGGCCCTTGACCGCATCGGCATCGAAG
AAGCTGCCGCTGAGCAGGGTCACGCCCTTGACCCGGAAGAACTGCTCGCCAACGCCGCTG
ACCTGGGCGGTGGACGACTGGTTGCGGTAACGCGCGGTGACCGAAGTCGATACGCTGGGG
GTGGCGCTGTCCACGTAGCTCTGCCTTGCCAGTGCATCGGCATCGCTGGCCTTGAGCGTC
TGTACGCGCGCCGAGCGCATGTCGCCGAAACCGCGGCCGGGATAGACGTCGATGGTATTG
GTGCCGAGCGCGCTGATGTTCTGCAGGATCTGCTGCTGGGAGCCATTGCCCAGCGCCACC
ACCGAGACCACCGAGGCGATGCCGATGATGATGCCGAGCATGGTCAGGAAGGTTCGCAGC
CGATGTGCGTTCATCGCCAGCAGCGCCATGCGGAACGCTTCGGTGAAGCGGTCGCGCGCG
GCCCGCCAGCTGTTGCCGCGGGCGACGCCGGTACTGGCCTCGCGCTGCGCACGGTAGGTC
GGCGCATTCGGGTTGGCGCGGTCGGCGATGATCTCGCCATCGCGGATTTCGATGATGCGC
TGCGCGTGCTCGGCCACGCTCATGTCGTGGGTGACGATGATGATGGTGTGGCCTTCGGCA
TGCAGTTCGCCGAGGATCGCCATCACTTCCTCGCCGGATTTCGTGTCCAGCGCGCCGGTC
GGTTCGTCGGCCAGGATCACCTCGCCGCCGTTCATCAGGGCGCGTGCGATCGACACGCGC
TGCTGCTGGCCACCGGACAGCTGGCCCGGCTTGTGATGCATGCGGTCGCTCAGGCCCAGC
CGCTGCAGCAGTTGCTCGGCACGCGCATTGCGCACCGGGCCGGGGCTGCCGGCGTACACC
GCCGGCACTTCCACGTTGCCGCGCGCGTCCAGGTCGCCGAGCAGGTGGTAGCGCTGGAAG
ATGAAACCGAAATGCTCGCGGCGCAGTTCGGCCAGTTCGTCCGGTTGCATCTTCCCGGTT
TCGCGGCCGGCCACCTGGTAGCTGCCACGGGTGGGACGATCGAGGCAGCCGAGGATGTTC
ATCAGCGTCGACTTGCCCGAGCCGGACTGGCCGACGATGGCCACCATCTCACCGGCGTGG
ATGTCGAGATTGACGTCGCGCAGCACGGCGATCACATCATCGCCGGCCGGGAATTCACGT
CGCAGGTCGCGCAGGCGCAGCAGCGGCGCCGTCGTGCTCATCGGCGCCCCATGCCCGGGC
CGCCAACCCGCATCTGCATGCCGCCGCGGTTGCCGCCGCCGGCGCTGGCACCGGCCGCAC
CCGCTTCGCCAACCACCACGCGCTCGCCTTCCTTCAGCCCGGACAGGATCTCGGCCGAGG
CGCCATTGTTGATGCCCACCGTGACCTTGCGCGGCTGCGGCTGGCCCTTGTCGTCCAGCA
CCCGCACCATGCGCTCGTCGCCACGGCGCTTCGGCCCCAGCGCCACTGCCGGCACCATCA
GCACGCCCTTGGCCTGGTTGAGCAGCACCGAGACCTGCGCGGTCATGTCGATGCGCAGCG
TGCTATCCGGGTTCTCCACGTCGAACAGCGCGTTGTAGTAGACCGCGCTGCTGGAACTGG
AACTGGAGGAGCTGCTGGAGCTGGATGAATTCTCGTTGGCGATCGAGGCTGGCGCCGGAT
TGATCTGGCGCAGCGTGGCGTGGTACTTGCGGTCCGGGTCGCCGAGCGTGGTGAAGTACA
CCGGCATGCCGGCCTTGATCTTGACCACGTCGGCCTCGGAGATCTCCGCATTGACGGTGA
CCACGTCCAGCCGCGCCAGCATGACGATGGTCGGCGCGGTCTGGTTGGCGTTCACCGTGC
GGCCTTCCTCCGCCACCACCGCCACCACGGTGCCGTCCATCGGCGCGGTGATGCGGGTGT
AGGCCAGGTTGGCGCGGGCGGTGCCCAGCTCGGTTTCGCGGCCCTTGATCTGCGCCTCGT
AGGACTGCAGCTGGGCACGGGCGGTCTTCAGCTGCGCCTCGGCGGCATCGTATTCCTGGC
GCGAGGTGGCCTCGGCGGCCAGCATCTGCTGCTGGCGCGCGAATTCCAGTTCGGCCTGGC
GCAGGGTGGCCTGCTGGACGGCGCGCTGGGCGGTGACCTGGTCCAGCGAGGCCTGCGCGT
TGAGCACCTGGTTCTGCTGGGTAGTGGCGTCGATCTCGGCAATCAGGTCGCCTTCCTTCA
CGGTGTCGCCCAGCTGCACCTTCAGCGACTTGATCTGGCCCGAGGCCTGCGCACCGACGC
TGACCAGCTTGTAGGCATCGATCACGCCGGTGGCGTCCACCGTCTGCTCGATGTCACCGC
GGCTGACCGGCGAGGTGGCCACCGCCGGCGCGGCGGGCTTGCGCAGCAGCCACCAGGCGG
TCGCGGCGACGATCAGGGCAAGCAGGGCGATCAGTATCAGGCGACTCCGGCGGGTCGCGG
GCAGCAGGCGGAACGTCACGTCGTGGCTTCACTCTCGGGGCCGCGCGTGCGGCGTTGGCG
GGCATTGTGAAGACCGGGCGATGGACGGCTCAATCCTCGGGGTATGTCTGTATGTAACAC
TGTCGGTGAATACGCGTAACCACAGGTATCCCGCCCGTGGGTGGATACACTGGTACGCAT
TGCCCCGGATGCGGTTCAGCTGCCGACACGGGATGATCGCGACATGGAGACTGAAAACCC
GATGCATCGACTGCTGATCGTCGACGACGACAACGACATCCGCACGCTGCTGGCCGAGCA
GCTCGGCCGCGCCGGTTACCTGGTGAGCACGGCGGCCGATGGCACCGCCATGCGCCAGCT
GCTGGACCGCGAGCACGTGGACCTGATCGTGCTCGACCTCAACCTGCCGCGCGAGGATGG
CCTGACCCTGTGCCGCGACCTGCGTGCGCGTTCCAACACGCCGGTGATCATGCTGACCGC
GCGCGCCGAGCCGATCGACCGCGTGCTGGGCCTGGAAATGGGCGCCGACGACTACCTGGC
CAAGCCGTTCGAGCCCCGCGAGCTGCTGGCGCGCATCCGCAACGTGCTGCGCCGGACCGA
GGCGCTGCCGGCCAACCTGGAGCCGCTGGCGGTGCGCCGTGCGCGCTTCTCGCGCTGGGT
GTTCGACCTGGAGCATCGCCACCTGGTCGATCCGGATGACCGCGTGGTGGTGCTGTCCGG
CGCCGAGTTCCGCCTGCTGCGGGTGTTCATCGCGCACGCCAACAAGGTGCTGTCGCGCGA
GCAGCTGGTCGCGCTCAGCAGTGGCCGCAACTACGAGGCACAGGACCGCGCGATCGACCT
GCAGGTCAGCCGCCTGCGCAACAAGCTGGGCGACGACGGTGGCCCGGACGGACTGATCAA
GACGGTGCGCAACGAGGGCTACGTGCTGGCCTCCGCGGTCAACCTGGAATAAGCCGCGAT
GAAGCGCCTGCGCCATTTCCTGTCCTCGATGGTCGGGCGGTTGTTCGTGATCCTGCTGCT
GGGCATGGCGGTGGCTGCGATCGGCGCGACCATGCTGGCCACTTCCAAGCGCCAGCAGGA
GTTCGAGCGGCAGAACCTGAACCGCATCGCCGACCGCCTGCAGGGCTACGTCAACCTGCT
GGACGGCAATCCGGAGCTGCGCGAGCGCCTGCTGGCGATCGGCGGGCCGAGCGTGCGCGC
GCTGCAGCCCGGAGCCCGCCTCGGGCGTGCCGACACGGCGCTGATGGAAGTGCTGGAAGA
CCGCCCCGGACCGGTGTCGCGCGCGCATGTGCACTTCGCTTCGTTCCGCTCCTGCATTCC
CAAGCTGCAGGACCTGCTGCCGCCGCCACCGCCGGGTCACCGGCGGCCGCCGCGCGAACG
CGACCCGGCGTTCATCCCGCCCAAGTGCCGCGCGGTGGACGTGACCCTCAACGACGGCAC
GCTGCTGAAACTGGCGCTGGACTCGCCGGCGGTGGCGCACAACGGCATCCTCGCCGTGGA
CCCGTGGTTCCTGACCCTGCTGGTGCTGGCGATTGCCGTGCTGGCCTATATCGTTGCGCG
CATGGCCAGTGCGCCACTGCAGGAACTGGCCGCCGCTGCCGAGGATCTCGGCGACGATCT
GCAGCGCGACCCGTTGCCATTGCGCGGGCCGCATGAAGTGCAGCGCGCCGCCGAAGCCTT
CAACGCCATGCAGCACCGCCTGCAGCGGCACCTGGCCGAACGCACGCAGATGCTGGCGGC
GATCACCCATGACCTGCAGACGCCGCTGACCCGGTTGCGCCTGCGCCTGGAGAATGTCAG
CGACGAAGCCCTGCGCGAGCGCCTGATCGGTGACCTGGCGGCGATGCAGGCGCTGGTGCG
CGAGGGCCTGGAACTGGCCCGCAGTGCCGAGAGTGCCGAGCAGCGCGCCGCACTCGACCT
GGATTCACTGCTGGAGAGCATCGTCGAGGACACCGCCGAAGGCGGCGCCGACGTGGTCTT
CGAGGGGGGCAGTGGTTCGGTGCTGATGCTGCGTCCGCTGGCCATGCACCGCCTGTTCTC
CAACCTGGTGGACAACGCGGTGATGTACGCGCAACGGGCGCGGGTACGGGTCGAGCGCAG
CGGCGGTGCGATCACCGTAGTGGTGGCCGATGACGGCCCCGGCCTGGCCGAAGAGCAGCT
GGAGGCGGTGTTCGATCCGTTCGTGCGGGTGGAAACCTCGCGTTCGCGCCAGACCGGCGG
GGCCGGCCTGGGCCTGACCATCGCCCGCGCCCTGGCCGAGAAGGACGGCGCTCGGCTGTG
GCTGCGCAACCGGGCCGAAGGTGGCCTGGAGGCGGTGGTGCAGTGGCCGGCCAGTGCCCA
GGTGGTGGCGCCCGGCCGCGCCGGCTGAGCCGGCGGGCCGCGGACGGTGACGCCGGGGCC
GGGGTTTGGCCTATCATCTGCCCATCTCCCCAGTCTCCCCTCGATGAGCCAGCCCGTTCC
CGCCGGCATGCCAGTGCGCGCTGCCCGGCTGTTCCCGCACGCTGCCGCGCCCTGCAGCCG
CACCTGGCCGCCGCTGCTGCGGTGATGGGCGGGCAGGGGGACGAGGGGCGCTGGGTGGAG
CGCCGCGCATCAGGATTCAGGCGGGCACTGCGGCAGGGCCTGCTGTGGTTGCTGCTGGCC
CTCGCGCTGCCGCTGGCGGCACAGGAGGGCGCGCCCCCGCTGCGCGACTACGCCATCGAC
GTATGGACCTCGCGCAACGGCCTGCCGCACAACTCGCTGCGCGACATCGCACAGACGCCG
GAGGGCCATCTGTGGTTCGCCACCTGGGAAGGGCTGGTGCGCTACAACGGACTGGACTTC
ACCGTGTTCGACCGCAGTACGCGCCCGGGCCTGCGCGACAACGGCATCGGCGCACTGTTC
GTCGACCGCCAGGGTGGGCTGTGGATCAGCGATTCGCGCGGCAACGTCAGCCACCGCGGC
AGCGACGGCCAATGGCGGGTCTGGGAGCACCAGGCCGGTACACCGCAGGTGCTGATCCAG
TCCATGCAGATGGACAGCCAGGGCCGGCTGTGGCTGCTGTACGAAGGCAAGGGCATCGGC
TACCTGACGCCGGATGCCGGCATCGTCTACCAGGCACCGGCGGCGGACCTGCCGATGGCG
ATGAGCTTCACCAAGCTGGTGGTCGATGCACAGGACCGGGTATGGGTCGGCACGCTCGAC
GGGCTGGTGCTGCGCGACAACGACGGCGTGCTCAAGCGCGCGCCCGCCGCGTGGGGGCTG
GGCGCCGGCAGCGGCCTGTCGTGGCCGTACCGGGCACCGGATGGCGCGCTGTGGATCGTC
GCCGGCGAGCGCCTGTACCGGGTGGAGGACGACCAGCTGGTGCTGGTGCACCGCCTGCCG
GGCCAGCTGCACATGACCTCGATGCTGCAGGACCGGCATGGCGATCTGTGGCTGGGTACC
GAGAACCAGGGCCTGCTGCGCATTTCCGCCCATGGCCTGGAGCGGCTGCCGGCCGGCCTG
AACCTGCCGGGCGGACGCGTGGTCAGCCTGCGCGAGGATGCCGAAGGCAGCATCTGGGTG
GGAGCCAATGGGGGCCTGTACCGCCTGCGCGAAACACTGTTCAGCAGCTTCACCGAGCGC
GATGGGCTCAGTGGCGACTACGTGCGCACGGTGTTCGAGGATCGCGACCGCCAGCTGTGG
GTCGGCAGCGCCAGCGGCCTTGACCTCCAGACCCGCGACGGTCGTTTCCGCGCGGTGCCG
CTGCACAACCGCGGCGGCAAGGCGCCCTCGGTACTGAGCCTGGCACAGGGGCCGGACGGT
GACCTGTGGGTGGGAACCTTCGGCGACGGCGTTTACCGGCTGGGTCGCGATGGGGGCCTG
CGCCACAACTATGCGGCGGCTGACGGCATGCCGGGCGGCAACATCCGTGCGATCACCGTT
GACCCGCAGGGCGTGGTCTGGGCCGGCACGCAGAAGGGCGTGGTGCGCATCGACGGCGAC
CGGGTGCAGGTCTCGAACGTGCCGGGCATGCCCGGCGGCCTGATCACCGCGCTCGAGCAT
GATCACCAGGGCAACCTGTGGATCGGCACCATCGAAGGCATCCGCGTGCTGCGTGGCGAC
CACGTGCAGTCGATCGACCTGGCCCCGCTGGGGGGCGGCCGCAGCGTGTTCGGCTTCCAC
CAGCTGGGCGATGCGATGTGGATCAGCAGTGATCGTGGCCTGTACCGCTGGCGCAACGGT
GCGCTGGCGCGGGTCGGCCTGGAGCAGGGCATGCCGGTGGACGCGGTGTTCCAGCTGGTG
CCGGACCGCCTCGGCAATGTCTGGATCAGCAGCAACCGTGGTGTGCTGCGCACCGACATG
GCTACCCTCAATGCGGTGGCCGATGGCCGCACGCCGCGGGTGGTGCTGGAGCGCTACAAC
GAGATCGACGGCATGGCCAATGCACAGGCCAATGGCAGCTCCAGTCCATCGGCGATCCTG
CGCCAGGATGGCACGTTCTGGGTGGTCACCGCCGGTGGCCTGAGCACGGTCGACCCGCAA
CGCCTGCAGCGTTTCCGCGAGCGGCCATCGCCGCCGGCGGCGATCGAGAGCGTGCAGGTG
GATGGTGCGCCGGTGCACTGGGAGGGACCGGATCGCAATTACATTCCCGGTGGCCGCCGG
TTGGCGGTGAGCTATGTCGGCCTGAGCTACCTGATGTCCGACCGGATCCGCTACCGCACG
CGGCTGGATGGCCTCGATGCCGGCTGGGTCGAGCGTGGCCCGCAGCGCAGCGTCGAGTTC
GTTGGCCTGCCGCCGGGCGACTACACCCTGCATGTGGCTGCGGCGCATCCGGGCGGCAGC
TGGGGCCAACAGGAGGCGGTGTGGAGCTTCAGCGTCGAGCCGTTCTGGTGGCAGCGGCGC
AGCGTGCAGGCGCTGGGCGGGCTGTTGCTGCTGGCCGGCCTGGTGGCACTGTACCGCCTG
CTGCTGCAGCAGCTGAAGGCCAGCAACCTGCGCCTGGCGCGGCGGGTGGACGACGCGACC
TTCGACCTGCAGGCCAAGACCGTGCACCTGCAGGCGCTGAACCAGGAAAAGACCGAGCTG
GCCGAGCGCCTGGCGCGCCAGGCCGAAGCCTTCGAGCGCCAGGCCCGCGAGGATGCGCTG
ACCGGGCTGGCCAACCGCCGCGGCTTCGACGAGACGCTGGCGCGTGACTTCGCCCGTTCG
CAGCGTAGTGGTCATCCACTGTGCCTGGTGGTGCTGGACATCGACCATTTCAAGGACGTC
AACGACCGCCACAGCCACAGCATCGGCGATGCCGTGCTTGTGCAGGTGGCGACGCTGATC
GCAGCCGCCAGCCGCGACTCCGACCTGCCGGCGCGCACCGGCGGCGAAGAGTTCGCGCTG
CTGCTCAACGACACCCGCCTGGAGGAAGCCGCGCAGCTGTGCGCGCGCCTGCGCGGCCTG
TTCCATGACCACCCCGACTGGGCCGGTGTGGAAGGCCTGCGCGTGACCTTCAGTGCGGGG
CTGGTGGAGCTGGATGCCGACGACCGCACCCCGGCGCTGCTGTACCAGCGCGCCGACCGC
GCGCTGTACCGCGCCAAGAGCGACGGCCGCGATCGCACGAGCATTGGTTGATCGCATCCA
CGCATGGCGTGGATCTACTGTGCGGCGATTGATTCGCCACCATGCATCGATGGAACGACG
TCGGCCTGTAGAGTCGAGCCGTGCTCGACCACCGCGCGGCAGCGCGGAAAAAGGTGCAGC
CGAGCATGGCTCGGCTCTACAGAAAGCGCTTTCTTACCGCGGCCAGGCGTTGGCGATGGT
GCAGAACAGCCGCGCGGTCTGCTCGGTGTCATATACCGCGCTGTGCGCTTCATTCGCATC
CCAACCCAGCCCGGCGGCAGTGGCCGCACGCGCCAGCACGGTCTGGCCGTAGGCGATACC
GGCCAGGGTGACCGTGTCGAACACGCTGAACGGATGGAACGGATTGCGCTTGTGGCCGGT
CCGCGCCACGGCCGCGTTGACGAAGCCGAGGTCGAAATGGGCATTGTGGCCAACCAGGAT
CGCGCGCTGGCAGCCGTACTTCTTCATCGCCGCACGCACCGGAGTGAAGATGTGGTCCAA
CGCCGCTTTTTCTTCCTTGGCCAGCCGGAACGGATGGTCGAGGATGATGCCGGTCACTTC
CAGCGACTTCGGGTCGATCTCCAGGCCCTCGGCCGGGACCACGTGGGCACTGGCGGTCTG
GCCGGGGTAGAGCAGGCCGTTCTCGTCCATCTCGATCGGCACCGCAGCGATTTCCAGCAG
CGCGTTGCGCTGGCTGTCGAAGCCGCCGGTTTCGACATCCACCACCACCGGCAGGAAGCC
GCGGAAGCGTTGTGACATCGCGCGCTGCGCCTGGGGAAGTGCGGAATCGGGAACGGCGGC
AGGTGCGGGGATGGGGTCAGTCATGCGTGAATTCTATCAGAGCGGCCCTGAGCGCCCGGC
CACGCAGCCCATGCCAGCCACCGTGGTGGCACGAACGCAGAACCCGGTAGGTGCCAACCT
TGGTTGGCACATGACGCGCCGACCAAGGTCGGCATCTACCGAACCGCTGGCCGCGCAGGT
GTGGCCGAGGGAGACCACCGCGCCAACCAGGCGTCCACGCTCAGCTTGCCGGCGCCGGTG
AAGATCAGCGGCAGCAGCATGGCCATGAACAGCACCGGCAGCTTGAAGTTGCCGAAGCCC
TGGTCGCTGATCGCATAGCCCATGGCCAGGTCGGCCAGCGAGTTCCACTCCATCGGCCAA
TGCACCGCATAGGTGGCCACCACGGTCAGCACCAGCAGGCTCGCGGCGGCGAAACGGGTG
CCGAAACCGAACAGCAGGCAGGCCGCCCCGAGCAGTTCGAACCAGGTCGCCAGTTGCCAG
TTCAGGGTGGCCGGCAACTGGTCGAACGGGAATGGAAAGGCGTCCTGCAGGTCGGCGAAC
CAGTTCTGGCCGCGCAGCTTCTCGCGGCCGGATTCGAAGAATTCCAAGGCCAGCAGCAGG
CGCAGGCCGAGCGGGGCCAACCAGGGGGCGAGACGGTCCAGCTGGTCACGCGCGGCGGCC
AGGGTCGGAAGGTTCATCAGGGGATCTCCGCAAATGGGGTGTCAGGGCGGGGCGGTGAGC
GGGCCGATCACGCCGGCCTGCAGGAACTGCCGCAGCAGCGCGGCACCGGGGCCGGCCAGC
GCGTCTTCGGCCAGCCCATGCGTGGTGGCGAGGCGTTGCAGGTACGTACGGCCTTCCAGC
CCAGGCTGTTCACCGATGCTGGACAGCAGGTGCACCGCCAAGGGGCTGAGCGCGGCGAAT
CGCACTTCACCGTCGGCTTCGCGGCGGACCAGCAGGCCGGTGGGTTCTGGGAGGGGCTGG
GTCGGCGCATCCTCTGCACCGAGACGGTGCACCGGCCACTGGTACAGCAGCGGCCACGCC
AGCGGCGAACGCTGCAGCGGCACCCGCAGCGGATCGACATCGCCAGGCGCAGGAAGTGGC
TCGGCCTGCAACTGGTACAGCGCGGTTTCCACCCACTCGTAGTGGGCCAGTTCGGCCAGC
GCCGGGTGCGGCAGCTGCGACTGTGCCTGCAGCCACTGCACGAACTCGGCGGCCAGCTCG
GTGAACAGGGGGGTCTGGCAGCGATGGGTGGCGAAGTAGTGGCGCACCAGCGCGCTCCAT
GCCGGTTCGCCGAGCAGGCGGACGCAGACCGGGAAACCGTTGCTCAGGAGCCCGAGCAGG
TTGTTGAACAGCAGGTGCTGGTACACCGCCAACCGGCGTGCATCCAGGCCGGCCGGTGCC
GGCACCGCCTGTGGATCGCGCAGGTGCGCGGTGAACGCGTGCTGCTGCGCGCGCAGGGTG
TCGATAGCGTCAGCCATGTGCAGCCCCGGCGTGTGCGGCCTGCAGGCGGCGGATGGTCTG
CAGTTCGCCCTGCAGTTCCGCATAGGGCGGGAAATTGAAATCGCGTTCGAGCAGGGTGGG
GCGTGGGCCGATGCGAGCATAGGTACGCGCCAGCAACTCCCAGACCGGATCAATCACCGC
GCTGCCATGGGTATCGATCTTCAGGTCGGGTGCCTCGTCCAGGTGCCCGGCCACGTGCAG
GCAGACGATGCGCTGCGCGGGCAGGCCGGCGATGAAGGCATCGGCATCGTAGCCGTGGTT
GCAGGCGTTGACGTAGACGTTGTTGACGTCCAGCAGCAGGTCGCAGTCGGCTTCGGCGAG
CACCGCATTGGTGAACGCCAGCTCGTCCATCGCCGGTTCCGGCGCCAGGTAGTAGGACAC
GTTCTCCACCGCGATGCGGCGGCCGAGCAGGTCCTGCACGTGGCGGATGCGCTGCGCGGT
ATGGCGCACGGCTTCGTCGGTGAAGGGAATCGGCAGCAGGTCGTACAGGTGGCCGTCGTC
GCTGCAGTAGCTCAGGTGCTCGCTGTACAGCGGCACGCGGTGCTTTTCGAGGAACCGGCC
GACCTGCTCCAGCAGCTGGGTGTCCAGGGCGGCACTGCCGCCCAGCGACAGCGACAGGCC
GTGGCAGCTCAGCGGATGGCGGTGTGCCAGTTCGGCCAGGGCATCACCGGCCGGGCCGCC
GACATGGATCCAGTTCTCCGGCGCGCATTCCAGGAAGTCGAAGTCGCCTGCCGGAGCGTC
ACGCAGATCCTGCAGCAGCGCCCGGCGCAGGCCCAACCCTGCAGCCGCCGCGCGAAGCGG
CGACTGCGGGTGGACGAGGCTGGCGCGGACGTCAGTGCTTGCCACCGCACTTGCCTTCGC
CGCACTTGCCTTCAGCCGACTTCGTGTCGCCGGTCTTGGCCTTGGCGCCCGCTGCGCCGG
CAGCCTTGCCCTTGTCGGCACCGCACTTGCCTTCGCCGGTCTTGCCGTCGGCACCACACT
TGCCTTCGGCGTGCTTGGTCGCGTCGGCTGCCATCTTGGTATCGGCGGCCTTGGCATCGG
TGCTGGCCTTGGCTGCCTGGCCGGCCACCAGGTAGCCCTGGGCGAGGTCGCTCATGCTCA
GCGCCGAGGCGCTGGCGGTCATGCCCAGGCCGGCGGCCAGAGCGGTAGCGGTCAGCAGGG
ACAGGGTCTTGTTGGAACTGCTCATCGGTCTTACTCCTGGGTGGTGGGCAGGTGCCCGGG
GTGAATCGATGGTGCAGCGATCCTACTCAACGAATCCTCGCCAAGAACTCAAATTTTCGT
GAGATCTGTTACAGAAGCATCCGGCAGGTCCGCACCGGGCAAGCCCGGCGGGCCCAATGC
GGGGGAACTCCCCAAAAAAGAAGGCCGCTGTCACCAGGACAGCGGCCACCTTGGAGTCGA
CTCCGGTGTTGCAGTGCAGCGTCAGGGCTGGCCGGTGCTGGAGGTCTCGTCGCGCTTTTC
ACGCGGTGGCAGCGGCTGCTCGCCATGCACCAGGAACCATACGTTCTCGGCGATGTTGGT
GGCGTGGTCGCCCACGCGCTCCAGGTTCTTGGCCATGAACAGCAGGTGCGTGCACGGGGT
GATGTTGCGCGGGTCTTCCATCATGTAGGTCAGCAGCTCGCGGAACAGCGCGGTGTACTG
CGCGTCCAGGCGGGCGTCGTCCTCACGCAGTTCCAGCGCGGCATCAGCATCGTTGTCGCG
GTAGGCGGCAATGGCACGCCGGACCTGCTGCGCGGCCAGGCGGCCCAGTGCACGCAGGCC
CTGGATCTGCGGCAGCGGCGGCACCTTGCCCAGCGCGATCGAGCGTTTGGCGACGTTGGC
AGCGTAGTCACCGATGCGCTCGATGTCGGCCGGAATGCGCAGGCCGGCAAGGATCTCGCG
CAGGTCGCGCGCCATCGGGCCACGCAGCGCCAGGCGCATCACGTCGTGGCTGATCTGCTG
TTCCAGCGCATCGATCGCCTCGTCGTTGGCGATGATGCGATGGGCAGCGTTCTCGTCGCG
CTTCTCGATCACGTCCATCGACGCTTCGAGCTGGGCGACGGCCATCTCGCCCATGCGCAC
GATCTCGGCCACCAGGCGCTGCTGCTCTTCGTCGTAGCTCTTGACGATGTGGTCGTTGGG
AAGGTTCATGGTTGTTCCACTCTGTAGAGTCGAGCCACGCTCGACTGATGGTGTCTGCAG
GGTCGAGCCGTGCTCGACTGACGTTTCAGCCGAAGCGGCCGGTGATGTAGTCCTCGGTCT
GCCGCTGCGACGGCTGCGAGAAGATCACTTCGGTGCGGTCGTGCTCGATCAGGTCGCCCA
GGTACATGAAGGCGGTGTAGTCGGACACGCGTGCGGCCTGCTGCATGTTGTGGGTGACGA
TCACGATGGTGTACTCGTGCTTGAGTTCTTCCACCAGCTGCTCGATGCGGCTGGTCGAGA
TCGGATCCAGCGCCGAGGTCGGCTCGTCCAGCAGCAGCACCGACGGGCGCAGGGCCACGG
CACGGGCGATGCACAGGCGCTGCTGCTGGCCGCCGGACAGGCCCAGTGCGCTCTGCCCCA
GCTTGTCCTTCACTTCGTCCCACAGCGCGCCCTGGCGCAGCGCCTGCTCGACGCGGTCTG
CCATGTCGGCCTTGCTCAGCTTCTCGTGGTGGCGGATGCCGTAGGCCACGTTCTCGAAGA
TGGTCATCGGGAACGGCACCGGCTTCTGGAACACCATGCCGACCTTGCTGCGCAGGCGGT
TCATCGGGTACTTCGGCGACAGGATGTTCTCGCCGTCCAGCAGCACTTCACCGCGCGCTT
CCAGCTTCGGGTACAGCGCGTAGATGCGGTTGAAGATGCGCAGCAGGGTCGACTTGCCGC
AACCGGAAGGACCGATCAGCGCGGTCACGCGCTTTTCCGGGATTTCCAGGTTGATGCCCT
TCAGGGCGTGGAACTTGTCGTAATAGAAGTCCAGTCCACGCGCAGCCAGCTTCACCGGCG
ACGGCGTGTGCAGGCTCTCGTGCGAGGACGGCACGGCGATGCGCTGCATCGGCACGGCGT
TGGAAAGGTCGTTCATGGCGTTATCCACGGAAAGGTCAGTCATGGGAGATACGGTTGCGC
AGCAGGATGCCGCGGGCGGCAAGGCTGACCAGCAACACGAAGACAGTCAGCACCAGGGCA
CCGGCCCATGCCAGCACCTGCCAGGATTCATACGGGCTGCCGGCGAACTGGTTCATCACC
ACCGGCACCGAGGCCATCGGCTGGAAGATGTTGTTGTTCCAGTACTGGTTGCCGAAGGCG
GTGAACAGCAGCGGTGCGGTCTCGCCGGAGATGCGGGCCAGTGCCAGCAGGATGCCGGTG
ATGATGCCGGCCGAGGCACTGCGGTACAGCACCTGCACGATCACCTTCCACTGCGGGATG
CCCAGCGACAGGGCCGCTTCGCGCATCTGCGAGGGCACCAGGCGCAGCATCTCGTCGGTG
GTGCGTACCACCACCGGCAGCACGATGAAGGCCAGCGACAGCGCACCGGCGAACGCCGAG
AAGTTGCCGCCGGTCTGCATCACGTACAGGGTGTAGACGAACAGGCCGAGCACGATGGAC
GGGGCCGACAGCAGGATGTCGTTGACGAAGCGGACCACGGTGCCGGCCTTGCGGGCGTTG
CCGTACTCGGCCAGCCAGGTGCCCGCCAATACGCCCAGCGGGGTGCCGATGCCGATCGCC
AGCGCACACATCACGGCGCTGCCGAAGAACGCGTTGGCGAGGCCGCCTTCCTGCATCGGC
GGCGGCGTCATCTTGGTGAACAGATCCAGGTTGATGCCGGCCAGGCCCTTGGAGGCCAGG
GTGAACAGGATCCAGCCCAGGAAGAACAAACCGAACAGCGCGGTGGCGCAGGAGGCGGTG
ATCGCAACGACATTGCCGATGCGGCGGCGCAGGTACAGGGAGTCAGCGGTGCTGGACATC
AGTTGCCCTCCTTGCGGGACAGGCGCATCAGCATCAGGCGGGCGATGGCGAGCACCACGA
AGGTGACGATGAAGAGGACGAAGCCGAGCAGCAGCAGGGCCGAACGGTAGGTTTCAGTGG
CTTCACCGAAATCGTTGGCGATCAGCGCAGCAATGGTGGTGCCCGGTTCCAGCAGCGACG
GCGACAGGCGCACGCTGTTGCCGATCACGAAGGCCACCGCCATCGTCTCGCCGAGGGCGC
GGCCGAGGCCGAGGAAGATGCCGCCGATCACCGCCGAGCGGGTGTAGGGCAGCACGATGT
CCCAGCTCACTTCCCACTTGGTGGAGCCCAGCGCATAGGCCGATTCCTTCAGGCGGGTCG
GCACGGTCAGGAACACTTCGCGCATCACCGAGGAGATGAACGGAATGACCATGATCGCCA
GCACGAAACCGGCGGTGAGCATGCCGATGCCCAGCGGCGGGCCCTGGAACATCGGGCCGA
TGATCGGCCATTCGCCCAGGGTCTCGTTGAGGAACGGCGTGACGTACTCGGTCATCACCG
GCACCAGCACGAACAGGCCCCACATGCCGTAGATGATCGAGGGAATGCCGGCCAGCAGTT
CGATGGCTGTGCCGACCGGGCCACGCAGCCAGCGTGGCGCGACTTCGGTGAGGAAGAAGG
CGATGCCGAAGCTGACCGGCACGGCGATGACCATCGCGATGACGGCGGTGACCAGGGTGC
CGTAGATCGGGGCGAGCGCGCCGAACTTGTTTTCGACCGGATTCCAGTCGGCGGAGAAGA
AGAAGCTCAGGCCCTGCATCTGCAGGGCATGGCGGCCGCCCCACAGCATCGACAGCGCGG
CGCAGGCCAGGGCGATCAGGACGAAGATGACGGTGCCGACCAGCACCCATCGGAACAGTT
TGTCGTTGCGGGCATCACGCGCATCACGCGTGGACGGGGCGGCTACAGGCTGGGCGATGG
CATTCATGGGGACGGCAGGGCCAGGAAGGGGCGGGGCGGCACGGCGTGGAAGCGGTGCCC
GCGCGGGGCGGGCACCGTCGAGTCCGTCACTTCAGGTCGGTCGCCCAGTAGGCCTCGATC
TGCTTGACCAGTTCGGCCGGCAGCGGCACGTAGTGCAGCTCGTTGGCCTGGGCCTGGCCG
TTCTCGAAGGCCCACTTGAAGAAGGCCAGGGTGTCCTGGTTGCGCTTGGCGTCCTTCGGC
TGCTTCTGCATCAGCATGAAGTTGGTGGCGGTGATCGGCCACGCCTGCTCGCCCGGGGCG
TTGGTGATGACCAGGTTGAAGTCCTTGGCGCTGGCCCAGTCGGCGCTGGCGGCCGCCGCG
GCGAAGGTTTCCGCGCTGGGCTCGACCCAGTTGCCGGCGGCGTTCTGCATGGCGGTGTAC
GGCATGCCGTTCTGCAGCGCGTAGGCCAGCTCGACGTAGCCGATGGAGCCCTTGATCTGC
TTCACGTACGAAGCGACGCCTTCATTGCCCTTGCCACCGACGCCGTCCGGCCACTGCACC
GAGGTGCCTTCGCCGACCTTGCTCTTCCACTCCGGGCTGACCTTGGACAGGTAGTTGGAG
AAGTTGAAGGTGGTGCCCGAACCGTCCGAACGGTGGACCAGGGTGATCTTGCCGTCCGGC
AGCTTCACGCCCGGGTTGGCGGCGACGATGGCCGGATCGTTCCAGGTCTTGACCTTGCCC
AGGAAGATGTCGGCCAGCAGGGCGCCGCTCAGGCGCAGCTTGCCGGCTTCCAGGCCTTCG
ATGTTGACCACCGGCACCACGCCGCCGATGGCCGACGGGAACTGGGCCAGGCCGGCCTGT
GCCAGCTCTTCGCTGCTCAGCGGCTTGTCGGAGGAGCCGAAGTCGACGGTGCCGGCCTTG
ATCTGGGCGATGCCGCCGCCGGAGCCGATCGACTGGTAGTTGATCTTGGCCCCGGTGGCG
GCGTTGTAGTCGGCCGACCACTTGGAGACCAGCGGGAAGATGAAGGACGCGCCCGCGCCG
GACACTTCGGCGGTCACCTTGGCACCGGCAGCGGCCGGGGCAGCGGCACCGTCGGCCGCC
GGCTGCTGCGCGGCCTGCTTGTCGCCACCGCAGGCCGACAGGCCCAGGGCGATGGCCAGG
GAAAGGGCGGCAAGGCCGGCCGAGTGCAGTTTCATGGTCACTCCATAGCGGGGAAGAGCC
GACGTGGTCGGCGGATGCGGCTATGAAATGATGTTTTTGTTACAGCCGTATTACGACCAT
GACAGAGGTGTCCTGGATCACGTTCTGACAAGGGTTTCACCGGGTTGGCCCCCATCCGGC
AGAGCCCCGGAGACCCCGGATCTGCGCACCGGTATGGCGGCCGGTTGGCCCGTGTGGAGT
CAAGCCATGTTCGATAGGTCCCTGCCCTCGGTAGGTGCGGACCGTCGGTCCGCACGCTCC
AGCACCCAGCCGAGCGTGGGCTCGGCGCTGCAGAGGCAGATGCATGCATCCCCGAAAACA
AGAAGAGCGCGAGATCTCGAGGATCTCGCGCCCGGTTGGGGCCGGCGGGGGAGAGAGGAC
CCGCCGGCCCCGTTCCTGCGGGGGAACGTGCTTACTTCAGGTTCTGCGACCAGTAGGTCT
CGATCTGGCGGACCAGGCTGTCCGGCAGCGGCACGTAGTCCAGCTGGCGGGCCTGGGCGT
CGCCGCTCTTGTAGACCCAGCGGAAGAACTCCTGGGTGGCCTTGCCGTTGGCAGCGTTCT
TCGGCTTCTTGTGCACCAGGATGAAGTTGGTGGCGGTGATCGGCCAGGACTCGGCGCCCG
GGGCGTTGGTCATCACCAGGTAGAAGTCCTTGGCGCTGGCCCAGTCGGCGCTGGCGGCAG
CGGCGGCGAACGATGCATCGCTCGGCTGGACGAACCTGCCGGCAGCGTTCTTCATCGCCG
TGTACGACAGCTTGTTCTGCAGTGCGTAGGACAGTTCGACGTAGCCGATGCCGCCCTTGA
TCTGCTTCACGTAGGCAGCAACGCCTTCGTTGCCCTTGCCGCCGATGCCGGCCGGCCACT
GGACCGAGGTGCCTTCACCGACCGAGCTCTTCCACTCCGGGCTGACCTTGGACAGGTAGT
TGACGAAGTTGAAGGTGGTGCCCGAACCATCCGAGCGGTGCACGACGGTGATCTTGGCGC
TCGGCAGGGTCACGCCCGGGTTCAGCGCGGCGATGGCCGGGTCGTTCCAGGTCTTGATCT
TGCCCAGGAAGATGTTGGCCAGCACGGTGCCGTCCAGCTTGAGTGCGCCCGGGGCGATGC
CGGCCACGTTGACCACCGGCACCACGCCGCCGATCACCGACGGGAACTGGGCCAGGCCCG
AGGCGGCCAGTTCTTCCGGCTTCAGCGGTGCATCGGAAGAGCCGAAATCAACGGTCTTGG
CCTTGATCTGCGCAATGCCGCCGCCGGAACCGATCGACTGGTAGTTGACCTTGTTGCTGG
TGGCAGCGTTGTAGTCGGCCGACCACTTCGACATCACCGGGTAGATGAACGAGGCGCCCG
CGCCGGTGATTTCAGCGGCGTTGGCGGCGAACACGGACGACGCTGCGAAGACGGCAACGG
CAACGCGCGACTTGAAGGCGTGGATCACGGGGTGGCTCCTGGGTTGATTGGGATGCGGGG
TTACCCGCCCGGCGCACATTCCATAACGGTTCGATGACAGCGCGGGGACCGTTGTATGAC
GCATCCGTTACAGCGCTGGCTGGCGCTTGCGCAGCGCGGGCCGTGAAGGTTTCGCGCAGC
GGCTGAGGCGGTCGTGCGGGCACAAGGGAGGTGCGCCGGCGCCGGTTGCGGTCACCTTGC
ATAGGTGGCCGATGAGGTGACGGCTGCCTCCCTTCGCGCGGTCTGCGCCTGGCGTTGCGC
AGGGATTCCGCGTCATCCGCGCGAAGCCGGGCGGTGCGGACCAGGGTGACCCGGCGGCTT
GCCCGCGTGTCGGTGCCGATACACCACGCCATGGGGCGCAAGGGATCGATAAGCATGTGC
GCGCAAATGAGTCGTACGCATGACCGCACGAAGAAATCTGGGGTTGGTGCTCAATCTGTC
ATTCGGCTGTCATGGTTTTAACGGAACGTTCGCAAAACGCTTGACCGGCCTGCCGGCGTG
GCGTTCTGCCCAAGCCATTCCAACCCTCTGGAGAAATCCAAAATGCGTTCCCATTTGCTC
GCCGCCGCGGTCGTTGCAAGCCTCGGTCTGGTTTCCGCCGACGCCTTCGCAGCCCCCGCC
AGCTCGGGCGTGTCCCAGGCACAGTTGCAGCAGCTGCAGGCACAGATCGCTGCGCTGCAG
GCCCAGGTCCAGCAGTTGCAGAACGATTCGCAGGCGCTGCAGGCGCAGTCCGACGCGCAG
TCCGAAGTGAACATCACCCAGGCGCAGGCCCTGGAAGGTGCGCAGAAGACCCAGACCAGC
GTCGACAAGCTGGCCAAGCTGGTCAATGACAACAAGATTGGCGGTCGCATGTTCTTCGAC
CTGACCAACATCGACAAGACCAGCAACGGCAAGGACACCGCCGCCAGCGGCACCGGCCTG
GACGTCAAGCGCTTCTACCTGACCGTCGACCACAAGTTCAACGACATCTGGTCGGCCAAC
CTGACCACCGACTTCCAGTACAGCTCGGCCATCGGCAACACCGAACTGTTCGTCAAGAAG
GCCTACGTGCAGGGCAGCTTCGACCCGGCCTTCAACCTGCGCGTCGGTGCCGCCGACATG
CCGTGGATCCCGTACGTCGAGAAGTTCTACGGCATGCGCTATGTCGAGAACACCCTGACC
GACCGCCTGAAGTACGGCAACTCGTCCGACTGGGGCCTGCATGGCTTCGGCAACCTGGGC
AACAACTTCAACTACGCCGTCTCGGTCGTGTCCGGCGCCGGCTACAAGAACCCGACCCGC
AGCAAGGGCATGGACGTGGAAGGCCGCGTGGCCTACACCCCGAACGAGAACTTCGTGGTC
GCCGTCGGCGGCTACAGCGGCAAGCTGGGCAAGGAAACCGACATCCAGAGCGCCGAGAAC
ACCTACACCCGCGCCAACGCGATGGTGGCCTACGCCGACAGCAACTTCCGCGTCGGCGGC
GAGTACTTCCAGGCCAAGAACCTCAACAACGTGCTGACCGTTGCCACCGACAAGACCAGT
GGCTGGTCGGTGTGGGGCAGCGTGCGCGTGACCGACGGCGGCATCAACGTGTTCGGTCGT
TACGATGACACCGACGTCAGCAAGACCCTGGACCCGACCCTGAGCGACAAGTACTGGAAC
GTCGGCGTCGAGTTCCCGGTCATGAAGAACCTCAAGCTGTCGACCGTGTACAAGTACACG
CACCTGGCCAACGCCAGCGACAAGAAGAACGACAAGACCAAGGAATTCGGCGTCTGGGGC
GACCTGTCGTTCTGATCTCCTGAAGCACCCTTGTCCATACACGCGGACGGCGGGCCTGGT
GCCCGCCGTCTTCGTTTCGTCACAACACGATCCGCGTCACGTCTCGGCTGTGGTCTTTTC
CTTGAACCGGCACAGGTCGGCGATCACGCAGCCCGGGCAATCCGGCTTGCGCGCCTTGCA
CACGTAGCGGCCATGCAGAATCAGCCAATGGTGCGCGTCGAGCAGGAACTCGGCCGGAAT
CACCTTCACCAGCGTGTCCTCCACTTCGCGCACGTTCTTGCCGGGGGCCAGGCCGGTACG
GTTGGAGACGCGGAAGATATGCGTATCCACCGCCATCACCGGCTCGCCGAAGGCGGTGTT
GAGCACCACGTTGGCGGTCTTGCGGCCCACACCGGGCAGCGCTTCCAGCGCTTCGCGGTC
GCGCGGCACTTCGCCGCCGTACTTCTGCAGCAGGATCGCGCAGGTGGCGATCACGTTCTT
CGCCTTGGCGTTGAACAGCCCGATGGTGGCGATGTACGGCTTCAGGCCATCCTCACCGAG
CGCGAGGATCTTCGCCGGCGTGTTGGCGACCGGGAACAGGCGGCGGGTGGCCTTGTTGAC
GCCGACGTCGGTGGCCTGGGCAGACAGCGCCACGGCCACCAGCAGTTCGAACGGCGAGCT
GTACTCAAGCTCGGTCTTCGGGTGCGGATTGAGCTCGCGCAGGCGGGTGAACATTTCCAC
CACGTCGGCGCGCGGCATGCGGCCGCCGCGCCGCGCCGGTGCGCGGGCAGTCTTCTTCGC
GGTGGCCATTACGGCTCCTTGCCGGTGACGCGGGCCTTGGCCCGGGCGAGAATCGCGGCC
GCCGCGGCGGGCAGGGGGGGCTTCACGTCCGGCGCCGGGGGCGGGGTGCGACGTGCATCG
CGCTCGGCTTCGCGGCGGGCCAGGCGCACCGCGCGGGCGCGATAGCGTTCGCGTGCGGCC
CAGGCCGTACGCAGTTGCTGCTGGGCCTGCTGCAGCCGCTGCGGAAGGTCCGGGTGGCCA
GGCAGCAGCTGTTCGTCGCCGGCTCGGGCGACGTAGTCCATCAGCCCCGCCTGCAGGGCG
CCATCGAGATCGTCTGCCTGGACCCGGGCGAACAACTGCGCGGGGTTGGGTCGGGATGCC
ATGGCGTCAGCGGTTCTGGAAGGCCGGCGGGCGGCGCTGCAGGAAGGCACTGGTGCCTTC
ACGCATGTCCTCGGTGGCGAACAGCAGGCCGAACTGCGCACTTTCGTATTCCAGCCCGGC
CTCCAGGCTGCACTCGCCGCCCACGTGCACCGCGTCGAGCAGGCCACGCAGGGCCAGCGG
TGCTGAGCGTGCCAGCTGGCGGGCGACGTCCTGCACGCGGTTGTCCAGCGCGTCGGCCGG
CACGACTTCGTTGACGATGCCCAGCTCCAGCGCACGCGCGGCGTTGATCGGCGCCCCCAG
CAGGCACAGCTCCAGGGTGGCGGCGCGGCCACACAGGCGCAGCAGGCGCTGGCTGCCGCC
GAAGCCGGGAATCAGGCCGAGATTGATTTCCGGTTGGCCGACCTTGGCGGTATCGGCGGC
GATGCGCAGGTGGCACGCCATCGCCAGCTCAAGCCCGCCGCCCAGCGCGAAACCGTTCAC
GCGCGCGATGACCGGCTTGGGCATGCGTTCGATCTGGCGCATCAGGGCCTGGCCCAGCAG
CGAGAAATCACGTCCCTGAACGGCGCTGAGGGTGTTCATTTCCGCGATGTCGGCACCGGC
CACGAAGGCCTTCGGGCCCGCCCCGGTCAACACCACCACGCGCACCTCCGGATCGGCAGC
GGCGACCCTGAAGGCATCGGTCAGCGCCTGCAGGGTCGCGGCGTTCAGGGCATTGAGCTT
GTCCGGGCGCTGGACGGTCACGGTGCGGATGGCGCCTTCGTCGGCAACAGCGATCAGGGC
ATCGGCCACGGGGAAACTCCTGGAACGTTAAAAAAAAGTGATATTGAACTCTGCAAACGC
AGACGGGTCATAGCCTGCATCGTGAGTAGCGGTTACACGTTGCGCCCGTTATCCTAACCC
GTCGCCTCAGGGCGGCGAAGAACGTCCCTGAGTTACCACCCCTGGAGAACTGTTTGATGA
AGTTGCGTTCTATCGCGGTCGCCGTCGCGGCCCTGGCCCTGACGGGCAATGCCTTCGCCC
AGGACATCGCGTCCGAGAAGGGCAAGCTGAGTTATTACTTCGGTTACGACTACGGCAACA
ACCTGGCGGAGCTGACCGGTCGCGGTGAGCAGCTGGACATCAACTCGGTGGTGAAGGGCC
TGCAGGATGCCTACGCCAAGAAGCAGCCGGCGATCACCGCCGAGCAGCTGAAGCCGGCCG
TTGAAGCGTTCCAGAAGCGCGAGCAGGGCCGTGCCCAGGCTGCCAAGGCCGAGTACGAAA
AGGCGGCTGCCGAAAACAAGACCAAGAGCGATCAGTTCATCGCGGCGAACAAGGCCAAGG
CCGGCGTGCAGTCCCTGCCGAGCGGCGTCCAGTACCGCGTGATCGAAGCCGGCAAGGGCG
CCAAGCCGACCCAGGCCAGCACCGTGCAGCTGGAAGTGGCCGGTCCGTTCCCGTACGGCC
AGCGCCCGACCGAAGCCCGCCCTGCCCAGCAGATCCCGTCGATCAAGGTCAGCGAAGTTG
AAATGAAGGCCATGCGCGAGACCCTGCTGCAGATGCCGGCCGGCTCGAAGTGGGAAGTCA
CCCTGCCGCCGGACCAGGCCTACGGTGCCGACCCGCGCACCCCGTTCCCGCCGAACGTGG
CTGTGCAGTTCGAGATCAAGCTGGTCAGCGTCAAGTAAATCGAAACAGCAAACGAAACGC
GCCGGTGATCCCACCGGCGCGTTTCTGTTTGTGCAGCCCCTGGCGGTGAAACGCCCGCGC
TGCGCGCGAGCGTCGACTCTACCGTTGGGCCGGGCCACCCGCGCAAATTCAGCCCGATCG
CGCTACTGTTGCCGGGTGCAAACAATGGAAGAAACGGCGCGTGTTGTCGCAAGTCCCTGC
ATCGGAGTGTGCACGCTGGATCCGCACCGGCAATGCACCGGCTGCGCGCGGCATATCGAT
GAGATCGCGCGGTGGTCGTCGATGAGCAACGAGGAACGCAGCCGCATCCTGCACCGCGTG
CAGCCCCTGCGCGAACAACTGCAGCAATCGCTGCGTGGCTCGCTGGCCGACCACGAGCGA
CTGATGCGCGCGCTGCACCCCTTGGCCCAACCGCCGGCCGGCGACGGCTGGAACCGCAGT
GAGCTGATCGACCTGCTGCCGCCCGGGCCTCCGGTGGAGGCTGCGGTGCTGGCCGGCATC
GTCCCGCGCGCCAACGGCGCACAGGTGATCCTGACCCGCCGCACCGAAACCCTGCGCACG
CACGGGGGCCAGGTCGGATTCCCCGGCGGCCGCACCGAGCCCGATGACCGTGACGCATTG
GCGGCCGCGCTGCGCGAGAGCCAGGAAGAAATCGCATTGGCGCCCGGCCAGGTGCAGGCG
CTGGGGTATCTCGATCCCTTCGTCACCATCACCGGCTACCGGGTCACGCCGGTGGTGGCG
GTGGTGGATCCGGATTTCGTGCCGGTGCCGCAGCCCAGCGAAGTGGCCGAAGTGTTCGAG
GTGCCGCTGGATTATCTGATGGCGCCCGACAGCCTGCGCCAGGTCGAAATCACTCATCGC
GGCCGGGTCCGCCACGTCCTGGAGTATGGCTGGCCGGGGCAGCGCATCTGGGGCGCGACC
GCCGCCATTCTCTACAACCTGCGTCGTCGCCTGGAGCAAGTGAAATGAAGCCGATCGATC
CGCCGTGGACCACCCTGGTCGATGTCACCAGCCTTGCCGCTGCGCTGGGCGCAGGCGTGC
GCGTCGTCGATGCGCGTGCCACCGCCAGCACCGCCGTGCGCGTGGTCGATGCGCGCGCTT
CGCTGGCCGATCCGCAGGCGGCGGGCGGCCAGTATCTGGCAGGGCACATACCGACTGCGG
TGCATGCCGATCTCAACCGTGATCTGTCGGATCTGACCCGAAGCGGCCACGGCCGGCACC
CGCTGCCGGACAGCGATGCGTTCGCCGCGAAGCTCGGTACGTGGGGCATCGGTCCCGAAA
CCCAGGTGGTGGTCTACGACGGCAGCGACGGCAGCATGGCCGCCTCGCGCCTGTGGTGGC
TGCTGCGGCTGATCGGGCACACCCGGGTGGCCGTGCTCGACGGCGGTATTGCCGCCTGGC
AGGCCGCCGGTCACGCGCTGGCGAGCGGGCCGACTGAAGTGACGGTGTTACCTGCCTACC
CGGGCCGTTTCGACACCACCCAGATCGCCAACGCCGATGAAATCAGCGCACGGCTGAAGC
ACGCGCCGGGCTGGTTGGTCGACGCGCGCGCGGGTGAGCGCTTCCGCGGTGACGTCGAGC
CGCTGGACCCGGTCGCCGGCCACGTGCCGGGCGCGGTCAACCGCCCGTTCGCCTTGAACG
TACTCGATGGCCACCTGCGCGACCCACAGGCGCTGCGCGCCGAACTGCAGGGCGTGATCG
GCAACCGCGATCCGCAGCAGGTGGTGCTGATGTGCGGCTCCGGCGTGACCGCCTGCCATC
TGCTGCTGGCGATGGAAACGGCGGGCCTGTCCGGCGCGCGCATCTACGCCGACTCCTGGA
GCGGGTGGGTCAGCGACAGCAGCCGCCCGGTGGCGACCGGCGCCTGAGCCGCGCGGGGTC
GGATCCGTTTTCCAACGGAGAACGGTTCTGACCCCATCAACCGAAAATCGGGTCAGAGCC
CGTTGCGTAGCAACGGGATCCGACCCCGTGTCGATTCGAAGGATCGCGGAGAACTGTTGA
AGGCGGGGTGGGGCCGGTTGCGGGGGTGTCCGCAACCGGACCCCCCCCGCCATCCCACGG
AATGCCAGCGTTTGACGTTGACGTTGACGTTGCCGTTGCCTCTGCGGGTGCAGGGCGCAG
CCCTGCCGCTTACCCAACCGGCTGCAACGGCACCTTCGCCAGCACCCGCGCCCACGGGAA
CAGCGGCCCCGGATCGCGCTTGCGCGCCACCGTCAACGTCGCATCGTCGCTGGCCGGCAC
CCGTTCCAGGTCCAGCTGGTCATGCCCGGCAATCCGTCGCAGCGACGGGTAGTGCGCCAC
CAGCGCCAGCAGCAGCTGTTCCAGCGCCTGCAGCTGTGCCTCGGTGTAGGCCTCGTCCAT
CGCCTGGTGGCGGCTGTCGAACCAGTCCGGATAGCGCCCGGTATTGACCAGCTCGATGCC
CAGCGTATGCGCGTTCATGCCGCGCACGTGATGGGCCACGCGTTCCGGTGCCACGTACTG
CACCACGCTGCCATCGCGGTCGATGTAGAAGTGCCCGCTGTTGCCGGCGCCGCTGTCGTA
CAGTACGCGCTCGCCGTACTCGCGGGCCGTCGCCAGATCGGGCAGTTCGGTGCAGTGGAT
CACCACCATCTCCAGCGTGGCCGGGTCGCGCAGCGGCAGACGGTCTTCGTAGGGCAGGGG
CTGCAGCTGCAGGCCGGGCAGGAGCGGGTTGGGCATCCGGCGATGCTAGCATTGCGGCAT
GAACCTGCCTTCTCTTTCCTCGTTGGCCCGCTCGCACGGAGCACGTGCATGAGCCGCGGC
CACTGCATCCTGTCGCATGGCTTCGAGAGCGGCCCGGAAGCGACCAAGGTCACCGCGCTG
GCCGACGTGGCGCAGCGCCTGGGCTGGACCCATGAGCGCCCGGACTACACCGACCTGGAC
GCGATGAGCGAGGTCAGCCGGGTAGGCGACGTGCCGACCCGCCTGCGCCGCCTGGTCGAG
CGCGCCGCCATCGCGGCCCGGCAAGGGCCGGTGGTGCTGGCCGGCTCCAGCCTGGGCGCC
TACATTTCCGCCATCGCCTCGTTGCAGGTACCGGTGGCCGGCCTGTTCCTGATGGTGCCG
CCGACCACGATGGGCCCGATGCCGGCGCTGGACGCCGCCGCCGTGCCGACCACCGTGGTC
CAGGCCTGGCATGACGACGTGGTGCCAGCAGCGGGAGTGATCGCGTGGGCGCAGGCGCGC
TCGGCGCAGCTGCTGCTGGTCGACGACGGCCACCGCCTCGAGCGCCACGTGGAGGCTTCC
GCGCAGGCCTTCGAACGCTTGCTGCGGCAACTGTGAAGCCCGGGCGCACGGCGCGCCCGC
CCGCATTGACTACAATGGCAGCCCCGCCGCCCCCGGCGCGGGCCTGCCGGCCGTGCCTAC
GGCCCTCCTTTCCGACCGGCCCGGCCCCTGTGCCGCGCCCGACCACCTGCGAACCGATCC
CGTGAAATTCTTCGTCTCCTGCGCCAAGGGCCTGGAATACCTGCTTGCCGATGAACTGTC
GGCCCTGGGCCTTGGCAAGGCCACTGCCACCATTGCCGGCGTCAACGCCGAGGGCGAACT
GGCGCAGGCGCTGCGGATCGTGATGTGGTCGCGCCTGGCCAGCCGCGTGCTGTGGCCCAT
CGACGAGTTCGAGTGCCCGGATGAGCAGGCCCTGTATGACGGCGTGCGTGCGCTGCCGTG
GCACGAGCACATCACGCCGGAGATGACCCTGGCGGTGGACGCGCACGTGTCCGGCGACAA
GATCACCCACGCCCGCTTCGCCGCGCAGCGGATCAAGGACGCCATCGTCGACCGCATGCG
CGATGAAGGCCTGGAACGCCCCTCGGTCAACACCGATCTGCCCGACGTGCGCGTCAACCT
GTCGCTGCGCAAGGGCCGTGCCTCGTTGTCGATCGATCTCGGCGGCGGCCCGCTGCATCG
CCGTGGCTGGCGTGGTGCTGCCCACGAGGCACCGCTGAAGGAAAACCTGGCCGCCGCGCT
GCTGCTGCGCGCGCAATGGCCGCGCCTGCACGCTGCCGGTGGTGGCCTGCTGGATCCGAT
GTGCGGCAGCGGTACCCTGCTGATCGAAGGTGCGCTGATGGCCGCCGACGTCGCTCCCGG
CCTGATGCGTCATGGCAGCCTGCCGCCGAGCCGCTGGCTGGGCTTCGACAAGGCCGCCTG
GAAGTCCATCCAGAGCGAAGCACGTGAGCGCGAAGCGGCCGGCCTGGCCGCGCTGAAGCC
AGTCATCCACGGCAGCGACATCGATCCGACCGCGATCCAGGCGGCACGCGAGAACGCCGA
GGTCGCGGGCGTCGCCCACGCGATCCGCTTCACGCGCGCCGACGTGGCCGACCTGTCCGC
GCCGGAGCAGGAGATCGGTGCGGTGGTCTGCAACCCGCCGTACGACGAACGCCTGGCCGC
CGATCCGGCGCTGTACCGCGCGCTGGGCAACGCCCTGCAGAAGGCGGTGCCGCAGTGGCG
CGCCAGCCTGCTGTGCGGCAACGACGAACTGGCCTTCGCCACCGGCCTGCGCGCCGGCAA
GAAGTACCAGATGTTCAATGGTGCGCTGGAGTGTGCGCTGATCGTCTGCGACCCGATCGC
CGTGCCGGGCCGTGATCCGGCACAGCCGCGCGAGCTGAGCGAAGGCGCGCAGATGGTGGC
CAACCGCCTGCGCAAGAACCTGAAGAAGTTCAAGAGCTGGCGTGCCCGCGAAGACATCAC
CTGCTTCCGCGCCTATGACGCCGACCTGCCGGAGTACGCGGCCGCCATCGACGTCTACGA
GGAAGACGGCGGCAAGCGCCGTACCTTCCTGCACGTGCAGGAATACGCCGCACCGGCTGC
CATTCCCGAGAACGACGTGCGCCGCCGCCGCAACGAGCTGCTGGCCGCTGCGCGCGAAGT
GTTCGGCGTGCCGCCCGAGCAGGTCTCGATGAAGTCGCGCGAGCGCGGCAAGGGTGGCAG
CAAGTACGGCCGCTTCGAGCAGCGTGACGAGTTCATCGTGGTGCGCGAGAACAATGCACT
GCTGCAGGTGAATCTGTTCGACTACCTGGACACCGGCCTGTTCCTCGACCACCGCCCGCT
GCGCCGGATGATGGCCGAGCAGGTACGTGGCAAGCGCTTCCTCAACCTGTTCTGCTACAC
CGGCGTGGCCAGTGTGCAGGCGGCGGTGGCCGGTGCCGCCAGCACCACCAGCGTCGATCT
GTCGGCGACCTACCTGCAGTGGTGCTACGACAACCTGGCGTTGAACGGGCAGGGCGGCAA
CCAGCACCTGCTGGTGCAGGCCGACGCGATGGCGTGGCTGGAGGGCGACCGTGGCCAGTA
CGACGTGATCTTCTGTGACCCGCCGACCTTCTCCAACTCCGCGCGCGCCGATGACTTCGA
CGTGCAGCGCGAGCAGATCAAGCTGCTGCGTGCAGCCGTGGCGCGGCTGGCGCCGGGCGG
CGTGCTGTACTTCTCCAACAATTTCCGCCGTTTCAAGCTGGAAGAGAACGCCATCGCCGA
ATTCGCCCAGTGCCGCGAGATCACCGCGCGCACCATCGGCCCGGACTTCGAGCGCAACGC
GCGCATCCACCGCGCGTGGGAATTGAAGCGGTTGGGGTAATCGCGACGCCCGGGGTCGGA
TCCCCTGCGCGAAGCGCAGGGGCTCTGACCCCATCCGGATCTACGCACCAGGGGTCAGAG
CCCTTGCGCTTCGCGAAAGGGATCCGACCCCGGTGGCCCGGCTACAGCACCGCCACCACC
AGCCCCAGCACCGGCAGCACGATCGCCAACGCCGCGATCCACTTCGGCCGGTACGGGTAC
AGCCCGAACGACAGCGCCAGACCGCCCAGTGTCATCGTGCCCAGCCACAGCACCGGGCCC
ATCGCCCAGCCGTGGTCGATCACGCACAGCGCGAACGCCACCGTCAGCAGGGCCCAGCCC
AGCACGCGCCACTGGGTGCGCCGTGCGGGCGTGGCTGCGGCGCTGCCGTGCAGGTCGTGC
TGGTGCTTTTCCATCGCCAGCGACAACGCGGTGAACGCGGAGAACGACAGGGCCAGTGCC
AGCAGCATCATGCGCTGGCCTCCGCTTCGGCGGTTTCCGCAGCGTCCACCGGGGCCCTGG
GTGCTGCTGCGGCGGCGGCGCGCTTCTTCTTCTCGGCCGCGCTCAGCGGTGGCGTCCAGC
GCTGCATGCGCCAGCCGCACAGCGCCAGCATCGCACCGAACGCGATCATCGACAGATCGA
CGCCAGCCAGTACCCAGTCACCGCTGCGCAGTGTGATGCCAAGATGCGCGTGCGTGGTCA
GCGCGTTGACCACCGGTACCAGCGCGAACGCAGCCGCACCCAGGTACAGCTGCCACGCCC
ACATCATCCGCTTCGGCCAGATGAAGGCGGCCAGCAGCGCGCCGCCCCAGGCGTAGAAGA
ACACGCTGGCCTCCGCACTCGCGCGCCCGGCGATGTCCAGCGGCAGCAGGCGGTTGCCCC
AGAAGTAGGCCGCGAAAGCGATCGGCAGGCCGGCCACGGTGCCGATGTTCAGCGCATCGA
CCAGGCGCAGGCCGAAGCCGGTGCGCCCACTCTTGGCATGCTTCGGCCGTTCCTTCACCG
CCCACAGCACCACGCCGCTGGCCACCATCAGGCAGCCGACCAGGCCGGACAGGAAGAACA
GTGCACGCAGGCCCCAATCGGCGAAGCGCGCCAGGTGCAGGCCGTACAGCACGCCACGGG
TGGCGGTGGCGCCGCCGGATGGAGGCGTTTCCTCCAGCAACGTGCCGTTGACCATGTTGT
AGCGAACGGCGGGAGTGTCGGTGGACAGGCGCTTGCCGTCGCGTTGGCGGATGTCGATCA
CCGCATTGGCCGCCCCCGGGTTGGACACGGTGAAGCCGGCCACTTCCACGCCGTGCCAGT
GCGCACGTGCGCTGTCCAGCAGCTGCGCGATCGGCAGCGGCGTGGCGCGTCCTTCGGCCG
GCGCGGTCACCTCCGGCATGCCACCGAAGGCTTCGCTGAAGAACTTGTCTTCGTCCTGCG
GGTAGGCGACTTTCACCCCCCACGGCAGGTACATGACCATCAGGGTGACGATGCCGGTGT
AGGTGATCATCGCGTGGTAGGGCAGGGCCATCACCGCGCTGACGTTGTGGAAATCGAGCC
AGGAACGCAGGCCCTTGTCCTTGCGGAACGTGAAGAAGTCCTTGAAGATTTTCTTGTGGG
TGATGACGCCGGTGATGATCGCCACCAGCATGAACATCGCGCAGAAGCCGACCAGGTAGC
GCGCCCACAGCACCGGGATGTAGTGCAGGTCGAAATGCAGGCGGTAGAAGAAATCACCGC
CCCGCGTTTCGCGTGCCTTCAGTGCCTGGCCGGTATTCGGGTCCAGCGTGGCTTCGCCGA
AGCCACCGCGACGGCCGCGACTGGGATCGGCCAGCTCCGGTGGCAACCGCCAGAACATCT
GCATGGCCGGGTTGCGCGGCTGCGGCAGGGTGACGAACCAGTTCCCGGCCTGCGCCGCAT
TGGCCTGCAGGTAATCCACGGCGCGCTGCGCGGCGACATCGATGCTGACCTGGCTGGACG
GAAGTTCCGGTCGCATCCAGCGGCTGATTTCCTCGCGATAGTAGCTGGCGGTGCCCGCCA
TGAAGATCAGCAGCAGCAACCAGCCGACCAGCAGGCCGGTCCAGGTATGCAGCCAGGCCA
TCGACTGGCGGAAGCCGTTCTTCATGCCCAGGCCCCCAGCAGGCGCGCAATGGCGGCCAT
CAGCAGCGCGGGCGCGAGGATGCCCACCCAGGCGCGCAGCGCGCTGCGGGTCGCGAACGC
CCACAGCGCTGCGCAGGCGGCCACCAGGATGGCCAGCAGCATGCCGGTCAGCACGGCCTG
GCCGCGCGCACCGGGCAGCGCCACCGCGCAGAACACGCTGGTGGCCGAAGCCAGCGCGTA
GCCGCCGAAGATCGCGGCCAGCGAGCGTGACAGCACGCCCCAGCGTGGATTGGAGAAGAA
GGTGCGGGGGCTGGCGGTTGCGGGCGAGCGGTCCACGGCGTTCCTGCAGGTAGGGGAGGG
GATGGAACGCGTCCGCGGCCCCCTTGCGCCCTGCGCATGTCGCCCAGCGTGTCCCATCGA
CGAAGCACTGCCCGCGCAGGCGGGCAATCCAGAGGTCGGGGATGTACACGGGCGATGGGC
GCGTCTTCCGCGCCCGCTTGGCTAAGCGTACAACCGATCAGTAAATGATAGGCATTCGCA
TTTTATGAATCAAGCATGATGATCCGGGGGCGCACCGGGGCCTAGAACCTGAACACCACT
GTCGCCGCATGCAGCAACAGGCCGATCAGCCCACCCACCAGCGTGCCGTTGAAGCGGATG
AACTGCAGGTCGCGGCCCACGCTCAGTTCCAGCTGTTCGACCAGATGGCGCTCGTCCCAG
CCCTTCACGGTCTGCGCGATATGCGTGGTCACACCCTCGCGCAGGCGGCCGGTCAGGCGT
TGCGCACCTTCCAGCAGGTGCTGGTTGAGGGCCTCGCGCAGGGCCGGGTCGGCCTGCAGG
CTGGCGCCCAGCGAGGCGAGGCTGCGCTGCAGGTGTCCGACCAGCGCCGAGTCCTCGCGC
TGCAGGTCGTCGCGCAGGCTGGCGTGGATGCGCGCCCACAGCCCTTGCACGTAGTCCTGC
AGGGCGGGGTGGTCGATCATTTCCCGCTTGAGCTGTTCGATGCGCTCGGCCAGGGCCGGG
TCCTCGCGCAGGCGCTGCACGTAGTTCTGCAGCCAGGTCTCGTAGTCCTGGCGCAGCGGA
TGCTGCGGCTCGGCCAATACCTGCTGCAGTTCTTCCAGCACCGCCCGCGCCAGGCGCTCG
GCCAGGCTGTCGCCGATCTCATCGATCGGCTTCACCCAGTTCACCGTGCTCGACAGCGTC
GGCCATTCGCGCTGGATGTAGCGCACGATCAGCTGCGAGGCGCGTTCCTTCACTTCTGGC
TGTTCCAGCCAGCGGCCGAGCCGCTGCAGGCCCTCGTCCAGCACGCGCTGGTGGCGCCCG
TCGGCGGTCAGCAGGGCCAGCAGCTCACCGGCGGTGGCGGCGGCATTCCACTGCCGCAGC
TGCTGCACCACGAACGCATGCAGCTGCCGGCGCACCGCTGTCTCGTCGAAGAAGTCCAGT
GCCTGCAGGGCCCAGCCGCGTGCCATGTCCGCCAGCATCCGCGAGCGCGCCGGGTCGGCC
AGCCAACTGCCGAGGCGGCTGGCCGGATCGAACACCTGCAGCTTGGCCAGCAGCACCTGC
GGTTCCAGGAACTGGTCACGCACGAACAGGGCGAGGCTGTCGCCGATGCGTTCCTTGCTG
CGCGGGATGATCGCAGTGTGCGGAATCGGCAGGCCCATCGGGCGCCGGAACAGCGCGACG
ACGGCGAACCAGTCGGCCAGTGCGCCCACGGCTGCGGCCTCGCAGAACGCCGAGACCCAG
GCCCAGATGCCGCGTTCGCCCTGCCAGTGGCTGACCGCGAATCCGGCCAGCATCAACAGC
AGCAGGCCCAGTGCGAGGGCTTTCAGGCGTCGCAGCTGAGCGCGGCGCGGATCGTGGGCA
GGCGTCATGCCGGAAGTCTAACCGCAGCCCGGTGACGCCTGTCTGTAGAGCCGAGCCCAT
GCTCGGCTGCCTTGCGCGTGGCAAAGAGCAGCCGAGCATGGGCTCGGCTCCACAGAAGCG
CGTCGAGAGCGCTTACAGCGCTTCCAGTTGCTTGCGCAACGCAGCCAGCTGCGCGCGCAG
GGTGTCGTTCTCGCGGGTCAGCGCGACGACGCGGCGGCGCAGTGCCGGGGCATCCTCGCC
CAGTTGTTCCAGCGCCGACAGCACTTCGGCGTCGCGGCTGGCGATCTGCTCCTCGTCCGG
TTCCTCGAAGTCCATCTCGGCCGCTTCCGGCTTCGGTGCGCGCGGCTTGCGCTTGGACTC
GCGCACGCGCTTGGCGGCCTGCTTCAGCTCGTCCTTGCCACCGGCGGCGGCGGCGCGCTG
CTCTTCTTCCGGCAGGTCGGCCACGGCGGCGGCGGCGCTGATCGAGATCACGCCGGCCTT
GACCGCTTCCACCACCTCGGCGGCGGCCTGGGCGTGGATGCGCTCGATCATGCCGACCTG
GCTGGTGCTCAGCTTGGCTTCGCGCGCCAGCTCGGCGCGGCTGATCTTCGGTGCCGGTTC
CCACGGCGGACTGTCTTCACCGGTCTCATCGGCGACGTCGGCGGTGCCATCGCTCTCGCG
CTGCAGCTGCGCCTGCTCGACCTGCTTGCGGGCGGCCAGGATGTCGCGCTTGCGCAGCGC
CAGCACGCCGCGCTGGAAGTCGGACACGCTGCGGCGGCCCAGATGCTGTTCGATCATCCA
CAGGTGCACGTCTTCCATGCTCTGGAAGCGGGTGTTCTGCACGGTATTGAAGGGCAGGCC
ATGCTTCTGGCAGATGCCGAAACGGTTATGGCCATCGACCAGTACATTCCCCCACAACAC
CAGCGCATCGCGGCAGCCTTCGGCCAGGATGCTGCGCTCCAGCGCGTCATGTTCGTCCGC
GGTCAGCGGGTCGATGTAGGCCTTGAGTTCTTCTTTGACGACGATATCCATGGGCACGGC
AGCGAGCAGGAGCGGAACCGCCCATTGTACCCGCTCGCCACCACCGGCCCGGGCTCAGGC
GGTGGCCCGGATCATCTCGCCCAGGGTGCCGGTGATCTGGTCGATCTGCGCCTTGTCCAC
GATCAGCGGCGGCGACAGCGCGATGATGTCGCCGGTGCAGCGCACCAGCAGTCGGCCGTC
GTGGAAGCAGCGCCGGTAGACCTCGTAGCCCCGGCTGCCCGGCGCATCGCGGCGAGGCGC
CAGCTCAACCGCGCCGACCAGGCCGAAGTTGCGGATGTCGATCACGTTGGGCAGGCCCTG
CAGCGCATGCAGTCGTTCCTGCCAGTACTCGCCCAGCTCGATGGCGCGCTCGAACAGACG
CTCCTCGGCATAGACCTCCAGCGTCGCCAGCGCCGCGGCGCAGGCCAGCGGGTGCCCCGA
ACAGGTATAGCCATGGAAAAGCTCGATGGCCTGTGGCGGTGCCTGCATCAGGGTTGCATG
CACGGCGTCGCTGGCCAGCACGCCACCCAGCGGTACCGCGCCGTTGCTGACCGCCTTGGC
GAAGGTCAGCAGGTCCGGGGTGACCCCGAAGCGCTGCGCGGCGAAGGGCATCCCAACCCG
GCCGAAACCGGTGATGACCTCGTCGAACACCAGCAGGATGCCGTGCTGGTCGCACAGTTC
GCGCAGGCGCTGCAGGTAACCCGGTGCGGGCAGGATCACCCCGGCTGAGCCGGCAATGGG
TTCAACGAATACGGCGGCAATCGTCGAGGCATCATGCAGCGCGATCAGCCGTTCCAGGTC
ATCGGCCAGCTCCGCGCCCTGGCGTGGCAGGCCCCTGCTGAACGCATTGCGCGGCAGGTC
CAGGGTGTGGCGCAGGTAGTCGACGCCGCCCAGCTGCAGGCCGAACGGCTTGCGGTTGTT
GGGCAGCCCGCCCAGCGCCATGCCGCCGAAACCCACCCCGTGGTAGGCCTTCTCGCGGCT
GATGAAGCGGGTGCGCTGGCCCTCGCCGCGCTGGCGGTGGTAGGCCAGCACGATCTTCAT
CGCGGTATCCACCGCCTCGGAACCGGAGCTGGTGAAGAACACATGGTTGAGCGGGCCCGG
CGCCAAGGCGGCCAGCCGCTGCGCCAGCGCGAAGGCCGGCGGCGAGCCCATCTGGAAGGC
CGGCGAATAGTCGAGCGTGCGCGCCTGCTCGACGATGGCCTCGACGATGCGCGGCCGTGC
ATGGCCCGCGTTGCAGCACCAGAGGCCGGCGGTGCCATCGAGGATCTGGCGGCCGTCGAC
ATCCTCGTAGTGCATGCCCTCGGCACGCACCAGCACACGCGGCGCGGCCTTGAACTGGCG
GTTGGCGGTGAACGGCATCCAGTACGCCTCCAATGACTCCGGGCGTCGGGTGGCCAGATC
GTGCAGGTCGCTCGCGGAACGCTTCATGCCAGCTCCATCGGGTCCGATGGGGGAAATGTA
GCGCAGCCACGTCACGGTGGAGTCGCGGCCGCGCCGGTATAACCGGGGAAACTGTTCCGA
GGAGCCCGACATGGCCGACTTTCCCGACCGCAGCCACTGGCAGGCACTGGCCCAGCAGCT
TTCGATACCCGGACAGGCCTTTATCGAGGGTCGTTACACCCACGCTGCCAGCGGCGCGCG
CTTCGACTGCATCAGCCCGATTGATGGTCGCGTGCTGGGGGTGGTCGCCGACTGCGATGC
ACAGGACGTGGAGCGCGCAGTGGGCGCGGCGCGGCGTGCCTTCGATGCGGGCCACTGGTC
ACAGGCCAGCCCGGCCCATCGCAAGCGCGTGCTGCTGGCGTTGGCGGCGTTGGTGGAAAA
ACACGCGGACGAGCTGGCCCTGCTGGAAACCCTGGACATGGGCAAGCCGGTGCGTGATGC
GCGTCGTATCGACCTGCCCGGCGTGGTGCGCTGCCTGCGCTGGACGGCCGAAGCGGTGGA
CAAGCTGTACGGTGAGGTCGCGCCCACCGGCCCGCATGAGCTGGGCCTGGTCACGCGCGA
GCCCGCCGGCGTGGTGGCGGCGATCGTGCCGTGGAATTTCCCGTTGCTGATGGCGTGCTG
GAAGATCGCGCCTGCATTGGCCATGGGCAACTCGGTGGTGCTCAAGCCTTCCGAGCGCTC
GCCCCTGAGTGCGTTGCGGCTGGCGGCGCTGGCCGCCGAAGCGGGCCTGCCGGAGGGCGT
GCTGAACGTGCTGCCGGGCCACGGTGCGCGCGTCGGTGAGCCGTTGGCCCTGCACATGGA
TGTGGACGTGCTGGCGTTCACCGGCTCCACGGCCACCGGCGCGCGGCTGCTGCAGTATTC
AGGGCGGTCCAACCTCAAGCGGGTCTGGCTGGAGTGTGGTGGCAAGAGCCCGCACGTGGT
GTTTGCCGATGCCCCCGATCTGGATGCCGCTGCGAAGGCGGTGGCACGGGGCATCTTCTT
CAACCAGGGCGAGGTCTGTACTGCCGGGTCACGGCTGCTGGTGCAGCGCTCGATCCGCGA
GGATTTCGTGCACCAGGTGGTTGCCTACGGCCAGCACATGCAGCCGCGCCACCCGCTTGA
CGCCGACGCACCGATGGGCGCGCTGGTGGATGCCGCGCATCTGGACAAGGTGATGGGGGA
TATCGTGCGTGCCGAAAGCGAGGGCGCCCGCCTGCTGCTGGGCGGTCATCGCGCCGATGT
CGAGGCGGGCGGTTGTTATGTGCAGCCCACGGTGTTCGATCAGGTGAGCCCCGACCAGGC
ATTGGCGCGCGAGGAAGTATTCGGGCCGGTGCTGGCGGTGCTCGGCTTTGACGACGAAGC
CGAAGCGGTGCGCCTGGCCAATGACAGCCGCTACGGCCTCGCCGCCGGCCTGTGGACGCG
CGATCTTGCCCGCGCCCATCGCGTCGCACGCCAGCTGCGCGCCGGCAGCGTCTGGGTGAA
CGGCTGGGATGGCGGTGACATGACCGCCCCGTTCGGTGGCTACAAGCAGTCCGGCAATGG
GCGCGACAAATCGCTGCATGCGTTCGACAAGTACAGCGAGATCAAGGCCACCTGGATCCA
GCTGTAACGGCGTCGGGACTTGCGCCCACCTGTGGAGCCGAGCCGATGCTCGGCTGCATT
TCGTGGAATGTGGTCGAGCAGGGGCGAGAACCTGCAGAACAATGGCGCCTGCCACCCTCG
TTGGCATCGGTGTCGGCTGAAACCATCGTCCCGTGCGGCCACCGGCCCGTGGCAGAATCG
GGCGATCCGCCGTTACCCGTGTTGCCGATGTCGACGATCACCGCTGCCGCACCGCCCGTG
AACTCTCCCCGCCGCGTCCTGTTGGCCAGCCTGATCGGCACCACCATCGAATTCTTCGAT
TTCTACATCTACGCCACGGCCGCGGTGCTGGTGTTCCCGCACCTGTTCTTCCCGGACAGC
AGCGAACAGGCGGCGCTGTTGCAGTCACTGGCGACCTTCGCGGTGGCGTTCATCGCACGG
CCGGTCGGCTCGGCGGTGTTCGGCCATTTCGGCGACCGCATCGGCCGCAAGGCCACCCTG
GTCGCCGCGTTGCTGACCATGGGCCTGTCCACGGTGCTGATCGGTCTGCTGCCGACCCAC
GCGCAGATTGGCCTGTGGGCGCCCGCGCTGCTGGCGCTGTGCCGCTTCGGCCAGGGCCTG
GGGCTGGGCGGCGAGTGGGGTGGGGCGGTGCTGCTGGCCACCGAGAACGCGCCGCCGGGC
AAGCGCGCCTGGTACGGCATGTTCCCGCAGCTGGGCGCGCCGATCGGTTTCCTGTTGTCG
GCGGGCATTTTCCTGGCGCTCGGCCGCTGCCTGAGCCAGGACGACTTCCTGCAGTGGGGC
TGGCGTATTCCGTTCGTGGCCAGCGCGCTGCTGGTCGGCCTGGGCCTGTGGGTGCGCCTG
AACATCCATGAGACGCCCGACTTCAAGCAGGCACTGGAGCGCAAGGCGCCGGTGCGGCTG
CCGATGTGGACGGTGCTGCGTGACCATCCGGTGGCGATGCTGCTGGGCACGCTGGGGGCG
TTCGCCACCTTCGTGCTGTTCTACCTGATGACCGTGTTCAGCCTCGGCCATGGCACCGCC
GTGCTGGGCTACAGCCGCGAGCAGTTCCTGCTGATGCAGATGGCCGGCATGCTGTTCTTC
GCGCTGGGCATCCCGTTGTCGGCGCGCTATGGCGACCGCTGGGGCACGCGTCGCACGATG
ATCGTGGCCAGCGTGCTGATCATCGGCTTCGGCGTGCTGTTCGCTCCGCTGTTCCAGCCG
CACAGTCCCTGGCTGGTCACGGCGTTCCTGTGCCTGGGCCTGTTCCTGATGGGGCTGACC
TACGGCCCCTGCGGCACCTTCCTGGCCGAGATCTACCCGGTGGAAGTGCGCTACACCGGC
GCCTCGCTGTCATTCAACCTGGCCGGCATTCTGGGTGCGGCGCCGGCGCCGTACCTGGCC
ACCTGGCTGGCGGAACGCTTCGGCCTGGTCGCGGTCGGCTACTACCTGTGCCTGACTGCG
GCAGCGACCCTGTGCGCGCTGGTGGCCCTGCACCGGCGCGCGCTGCGGCTCAGCCAAAGA
AGCGCTTGAGCGTGCGCCCCAGCCAACCGCCGCCCTGGTGTTCGCGGGCGAACTGGTTCA
AGTGCGCCTTGACCTGTTCGGCGTAGGCCTGGTCATCGCCGCGGATGTGGTTGAACAACC
AGCGCGAGAGCATGGTGCGCAGTTCATCGCTGATGTCCTCGCCGGCCTGGAAGCGCATGC
GGTACTCCGATACCCGCTTGATGAAGACTTCATGCACGCGCTTGTGCGCGGCACAGAACG
GATAGCCCGCTTCCTCCATCAGTTCTTCCTCGAACGCGAAGTGCGACATGGTGTAGTCCA
CCACTTCGTCGATCACCTCGCCCACTGCCGCACGCTGCATGCTGGCCTGGGCCACGTGCA
AATGGTTGAGCATCTCGATGATGCGGCGGTGTTGTTGGTCGATCACATCGATGCCGATGT
TCAGATCGTCCTGCCAGACCAGTAGTGCCATCCCCGGCTCCCCTTCATGCGTATGTCGGG
GCTGACTGTAGAGCTGCCGCGCTGGCGCGGCGTTGATCTGGATCAAGGCTGCCCGGTCAG
GTCAGCGCGGACTCGCGCGGGCGCAGCGGGCTGGCCACCGTGGTGCAGCTGACCCGGTTG
CGGCCGCCGGCCTTGGCCAGGTACAGCTGGCGGTCGGCTTCGGAGATCAGCCGATGCAGT
GCATCGCGCTGCGGGCGCAGGCAGCACAGGCCGATGCTGACCGTCATGCGCAGGGTGGCA
GTGCCGATGTCCACTTCCAGCGCGGCGATGCGCTGGCGCAGTTCCTCGAAGTACAGCAGG
GCCTCGTCCTGCTCCATGTCCGGCACCAGCAGGCAGAACTCCTCGCCGCCGAAGCGGGCG
GTCAGGTCGTGGCTGCGGGCATGCGCGGCCACCGCACCGGCCACCGCGCGCAGCGCGTCA
TCGCCGGCTTCGTGACCGTAGGTGTCGTTGATGTGCTTGAAGTGGTCGATGTCGATCATT
GCCACCGCCACGCACTGGCCATGCAGCTGCAGTTGCGGCAGCTGGCGCTGGCTCTGTTCC
AGGAAGCAGCGACGGTTGGGCAGGCCGGTGAGGAAGTCGCGGGTGGCCAGGTCCTGCAGC
GTGCCGATCAGCTCCAGCTGATCCACGTTCTGCGAGACCCGGCAGAAGAACTCCTCGCGC
GAGAACGGCTTGCGCAGGAAGTCGTTGGCGCCGTTCTTCAGGAAGCGCGGGATCAGCGAG
GCATCGGTATTGCCGGAAATGCCGATCACCGCCACCTTGTCGCGCGAGCGCAGGGTGCGC
AGGCGGCGGGTGAACTCCACGCCCTGCATGCCCGGCATTTCCTGGTCGACCACGGCCAGG
CGGATCGCAGGATGCGCGTCGATCGCGGCCAGGCCCTCGTTGCCGTCAGCGGCCTCGTGC
ACCTCGTGGCCATACATGCGCAGCAGGGCGGCGGCATAGCCGCGCGCGGACGGCGAGTCG
TCCACCACCAGTGCCGCAATGCGCCGGTTGCGCTCCAGGCGCTGCACCAGCCACACCAGG
TAGTCGATGCTGCCCGGCGTGTTCTTCAGCACGTAGTCGATGATCTGCTGCTGCAGTACG
CGCTTGCGCAGATCCTCGTCGTAGACGCTGCTGACCACCACGGTGGGCAGGCCGCGCCTG
AGGAAGAACTCGACCACCGCGTCGCGGTCGCCGTCGGCCAGCACCAGCCCGGTCAGTACC
AGGAACCAGCCCCCATCCTCGCTCAGCAGGCGATCGGCCTCGGCCAGGGTGGAAGCGATC
ACCACCGGCAGTTCCAGGCGCTGCTCGATGGCCTCGCGCAGCATGCCGGTGAACGCACGG
GAGTTTTCGACCAGCAGGATCCGCTGCGGCAGCGGATCGGCCAGGTCGCCATCGACGGCG
GCCTGCGGCAGGACGGGCATGATGCGGTGGCTCACGAGGGAGGGACTCGGCACGGATAGC
GGCGGTTTCGGGTGCAACTTTAGCCGGAGCAGCGTGCCCTGCGCGTCGTTCACCGATCAG
GCAGGCGATGCGAATGCCGCCGCTGTACCCGCAAGCGATTCGTGCAGGACGAGCCGGAGC
CGGTTGCCACGGCAATGCACCGTGCCGCCGTAGGCCATTATCCGGCCGGCCAGACGCTCG
ATGGCCTGCTGAACGGTCCGGTTCGACAGCGTGCGACCGCGGTCAAGCAGGCCAACGACC
ACCACGATGCCGCGCCGGTCGCCCGCCTGGCCGCTCCGGGCGCGCACGCTGACCTGTCCC
GACTCCAGTTCCAGCAGCAGTGACACCGCCTCGATCAGCGAGCGATAGATGGCGAGCTGC
AGGTCGACAGTCAGCAGGCAGGGGTTGCCCTCCAGCCGGGGCGGAATCACGCGATGGGAG
TTGTCCCAGCTTTCGCATGCGCCGCTAACCCGCAGCGCGATATACAGCCCAACCTGCTCC
AGCCCCGTGGGGTAGACCAGACTGGCCTGTTCACGGAACAGCCGCGAGTGCACGGATGAG
GCGTGCTGCAGGCTGTTGGCCACCGCATGATGCCCCTGCGCCTTCAGCCAGCTGACCATC
TCGCCGAGCGAGCTGTCCATGCCTTCGCCGAGTTGCTTGAGATGGGAGGCGCGCTCGCGA
AGCTCACGCTCACGGGTCTGGTGCGAACTACGTGCCAGGCGCAACGCGGTTTCCTCTGCC
AGTCCACGGCACCGTGCACGCTCATGGTGATAGCTGATGCTGGACCCCAGGGCGAGCAGT
GCGACACTCATCACGGCCATGTTCTGCTGGGTGGCGAAGGTGCCCAGGTCGAACGAGGAC
GGTAGGCCGGTGCTGGGTGTGGCGAAATGGAGTGGAAGGTTCAACAGCGGAATCGCGATG
GCAGCGCCACGCCACCCATGCATGAAGGTCAGGGCGATCGCTGGGAGGGAGGACAGCAGT
ACCAGGTGGGTGCGTGTGGTGTGGGCGCTGATGGCCGTAAGCTGCATGCACAGGCCCAGG
ACCAGCATCACCAGGATGGCCGTGACCGTAGGCGCAGCAAAGCGGCGCGTCCAATTGGGG
GCCGCGTGTCGTCGCGACCAGAGGAATGCCAACGGCACGAGGGTGATGATGGCGGCGAAG
TGGCCAAAGATCGTGCGATCAACTGCGCTAAGCAGGTTGCTCGGCGGTGGGTTCGACCAC
AGAGCAAATGAAATGCCCATATTGAGAGCCGGGACGAACAACGCCATGCAGAAGGTCAAC
GACAGCAACCAGAGGCCGGTGGCGGACTCCGATGGCATTCTAATGCGATGCAGGTAGACC
ACCAGCATCGCCACCGGCATCAGCAGCGTCGAGGCCAGGATGACCCAGGCCAGGCCGTAG
CTGTCGATCATGGGAATGCGCAAGGTTGCGAAGTACGCGTACTCGCCAAGCAGCAGGTAG
GGCCACAGGCGGGTCGGGACGATCAGTAGTGCCGCTGCCCGGATGCCCGCGGGCAGGAAG
AACTGATCCAGCGAGAACTGACGCGAGGCAAGGCAGCCCAGGGCGTAGACGGCCGCGAGT
GCGATTCCGACGGGTCGGATCCGGAAGCTCAGTTCAATTGCTTCTTTGAATCGGTCCAAG
CCCGCGCCTCTCATCTCCCGGCCAATGATGACTGACCACTTCCGCAGACACTATCGACAG
TTGGAGATGGGTGCAATCGAGGTGTCTGGCCTCCCTTTGCGCTGCAATCGGCGGCTTCCC
ATGCTTCGAGGCCCTACATGCCCGGCAGTGCGGCGGCATAGCCACCAGAGGACGGTGAAT
CATCCACAATCAGTGCGCCCATGTGTCGATCGCGTTTCAGCCGTTGCACCCGCCACGTTC
GGCGGTTGATGCTGTCCGCTGTGTTCGCCGTCACACAATCGACGACATCCTGCTGTTGCA
CGCGCCTGTCCAGGTCCTTGTCGCAGATGCCGCTGACCCGCACCGTGCGCGGGTTTCGCC
GCGGGTATTGGCGATTTCGGAGGCAGCTTCGGCGTGGCATGGGTTTGCATCGATCCAGTG
GATTATCTCCGACAGGCACTGCGGAGTCCGCCCGGTATATGCTGATGCGATTGGCGGTAG
CATCCTTCTTGATCCGTATCGCATCCAACCTGGAGGTCAGTGTGAGAAGTTTCCGAATTC
ATGCATTTGCTGGTGCATTGATGTTGGTGCCGGTATCCGTTTTTGCTTTTGCCCCGAGTG
ACGACCATGGAATCAAGTTGGCCGGCCAAGGACTCGGCCAGTCGATTCCGCAGGCACAAG
ACCTCAGCGTGGATCCCGGCTGGTTGGTCTATGGGTTCGAGCGCGATGGCATGGATTATT
TCCAGGTAAACGATCTCGCAGGGCACGTGCACATCGTGATCGGCAATGCTGCCGGCACGT
TCTGGGTGCTGCCGGCAGGTGACCCGTCTGCGAAGGTGTCGTTGCCGGAGCAGCGCCTGC
CTGTTCCCGCCAAGGCCACCAGAACGGTTGTCTATCGGGCCCCCGCATTCACGCTGGTCA
GATATGCAAGCGGAGCTGATGTGTTGTGGGCAGTAGAGGCACCCTGATACTGACAGTTGC
CGGGATATCGGCCAGCTTCAGTATCAGACTGCATGGGCACCCGGTGTTCGCCGGGTGCCC
ATGACGCCCTGGGCCAGGGGGACGAGCGGGACGTTATGCGATTCTGCTGTGTTGGTTCGA
TCCGGTCGCTTGACTGTGAAATGCACTACTGCAGCGCAGAGGGTGCGGGGCAGCCGTACC
GCGATGGAGTACTGGCTACTGCCTCCAGTCTGGTTTCGCGGTCGAGGAACAGAATCCTGA
CCCGGTTGCGATAGCAGTCAACGGTCCCGTCATAGGGGAGGGTTCGCCCGGTCAGTCGCT
CGAACGCTGCCATCGTTGTCTGCTTGGAAAGGCGTCTGCGCTGTTCCAGCAGTGACACGA
CCATGAGGATTCCGCGCCTGGAGCCCATTCCGCCGCACCTTGCACGAATGCGAATCTGAC
CACCTTCATGCTTGAGAAGAATGGAGACCGCATCAATCAGTGTCCGGTAAGCGGCCAACT
GCAGTTCCACGCTCAGGTTGCAGGGGTCGCCTTTCAGATCCGGGCGGAGAACGCGCTCCG
TCAGCTTCCACGACTCACGGATGCCACCCGCCTGCAGGGCCACGTAAAGCCCAAGATGCT
CCAGGCCCGAGGGATAGACCATGCTTGTCTGTTCGCGAAAGAGCCGCGAATGTACATTCG
AGGTATGCAGAAGGCTGTTGGCCACTGCGTGATGTCCCTGGGCCTTGAGCCATTCGGCCA
GCTCAACCAGCGACGTATCAATGCCGTCGCCGAGCTTGCGAAGGTGCAGGGCACGTTCAC
GCAGCTCCATCTCGCTGGCCAATTGCGAGCTCCTCGCCAGATGGATGGCGTCCCTTTCCC
CCATCTCGCGCAGCCTGTAACGGTGGTAGAAGTGGGTGATGCGTGATCCGAGCAGCAGCA
ATACGATGCCGCTGATCGCCATGATCTGCTGGGTGATGAAGGCCGCTGGATCGAATGCGG
TGGGATGGGTGTTGGGCGTGGTCAGGCCGATGACCATGTTGAGCACCGGCACTGCAAGGG
CAGCCCCCTTCCAGCCATACAGGCAGGTAAGCGCGGCCGCGGGGAGTGCCAACAGCAGCA
GGAACGTTGCCTTCAATGCAATCCAGTCTGCGGGCAGTTGAGTCGCTGCTATCCCGATCA
GCAGCATCGATGAAAGTGCTGCCAGCATCGGGGTCTTTCGTCGAGCGTTCCACTCCTGCC
CCACGTCCTGCCGCGCCCACAGCATGGCGATGGGGGCCACCGTCAGAATGCCGATGAAAT
CACCCACGCTGAAGCGCGCGGCATTGGTCAGGAAGGGTGTGGAAGGAGGTGTTGGCCAGA
GCAGATGGGAAAAGCTGAGGTTGAGCAGAGTAATAACGACGCTGGAAGCGGCGGCAATCA
ACAAGAGGCCGATCGTCTGCGACTCCGCCATCAGTCGCCGTTGCAGCTTCACAATCAGCA
TCACCGCTGGCATGAGGAATGCGGAGGCAACAATGACCCATGTCAGGCCGTACTTCTCGA
TCATCGGCACGCGGGACTGTGCAAAGTATGCATATTCGCCCAGCAGCAGGTAGGGCCACA
GGCGCGGCGGGCACAACAGCACGGCTGCCACCCGGATGCCGGCTGGCAAATAGAACTGAT
CCAGCGACAGCTGTCGGGTTGCCCAATAGGCCACTGCATAAAGCAAGGCAATCATCAGGC
CAGCCGGACGAATGCGCACCTTCAGCAACAATCCTTCTTTCCACCAGTCCAATCGCACGT
CCCCCTCTCCTACGTGTCCCCTGTCAGCATCCATTCGCCGCGGGGCCCGGTTTCTCAGGA
CGGTATCGGTCTGCGAACGATTATGCAATTGCATAGCTGCGCATTTAGGAAATTGTCCAG
CCATCCATCACAGATGTCGCGTGAAAATCTGTGACGTGTGCAGCACGATCAGCGCTGCGG
TACGTTTGTCAGAACGTTCAATACAGGTGGAGATGCAGAATCTTCACCACAACGCATCCC
GCAGCTTGTACCAGGACATCGCCGCCACCAGCAGCGGCGTGCGCAGCAGCCGGCCGCCGG
GGAAGGGCGCATGCCGAAGGCGCTGGAACACGTCCAGGCGCTCGCTCTGGCCGGCAATGG
CGGCGGCGATCACCTCGCCGGCCAGCCCGGCGGCGGCCACCCCATGGCCGGAGAAGCCCT
GCGCGAAGTACAGGTCGCCGTCCAGCCGGCCCCAATGCGGGGCGCGGTTGCGGGTGATGT
CGACGTAGCCGCCCCATACCTGGTCCAGTGCCACGTCGGCCAGCTGCGGGAACACCTGGT
GCATGCGCCGTTGCATCACCCCACGCAGGCCGGGTGGGGGCAGCGCCGAGTAGCTGGCGC
GCCCCCCGAACAGCAGGCGGTGGTCGTGGCTGAGGCGGAAATAGTCCAATGCCCAGGCGG
TGTCGGCCACGGCCATGTCGTTGCCGATCAGGGCGCGGGCGCGCTCGGCCCCCAGCGGCG
CGCTGGCGCCGATATAGGTGCCGACCGGCATGATCCGCCGTTCCAGCTCGGGCAGCAGGC
CCTGCAGCCAGGCATTTCCGGCCACCACCAGATGCGCGGCGCGTACGCTGCCGTGGGCGG
TGTGCAGGGTCGGCTGCGGTCCGCGCTGCACGCGGGTTACCGCCGAATGCTCGTGGATCA
CCACGCCGGCCGCGCGCGCCGCATCGGCCAGACCGCGCGCATAGGCCAGCGGGTGCAGGT
GCGCGCTGAGCGGATCGAACATCGCGGCACGATAGCGCGGGCTGTCCAGCTGCGCGCGCA
GGGCGTCACGGTCCCACCATTGCATGGGGTAGTCGTAGTGGCGTTGCAGGTGCTCGCAGT
GGACGCGCAGCTCCCGTTCATGGCGTTCGCGGATGGCGACGCTGGCGTGGCCTTCCACCC
AATGGCAGTCAATGCCGTGGCGATTGATGCGGGCGCGCATCGCCTGCACCGCGTCGCGCG
ACCAGTCGAACAGGTGGCGCGCATCATCACGACCGAGCTGACGCTCCAGTTCGTCCACCT
CGCAGCCATAGCCGACCAGCGCCTGCCCGCCGTTGCGGCCGGACGCGCCCCAGCCGATCC
GCTGCGCTTCCAGCACTACCACGCGCCGGCCACGTGCCGCCAGTTCCAGGGCTGCGGTCA
GGCCGGTATAGCCGGCGCCCAGCACCGCAACGTCGGCCTGCACATTACCCTGCAGCGGGG
GCAGTGCGGGCGGTTCGGGCAGGCTGGCGGCGTACCAGCTGGGCGGGAACGCGGCGCTCA
CTGCAGGCCTCGCGGGTGCAGGGCGGGAGGGCGGAGCGGGGCAGGTCGATCGGCGTTCAC
CCCGGTAGTTTCGCCGATGCGTGACGGCTGTGGTGTGACGGCACCGACTTGCCGCCTTCG
CCGGGCGACGGGTAACGTGTCGGCACGCCAAGGAGTTTTCCCATGCGCCGCCTGCCCTGG
GTGGGCCTGCCCACCGACAGCACCGTGCTCGGCCATCACCGTTTCGTGGTGGCCGGCGAG
AAGTACGTGCGCGCGCTGGCCGAGGCGGCCGAGGTGACTCCGGTAGTGTTGCCGAGCCTG
CAGCCACCGCTGCCGGCCGGCGACTGGCTGCAGGGGCTCGATGGCCTTCTGTTGACCGGT
GCAGTCAGCAATATCGAACCGCAGCACTATGAAGGTGGTCGCAGCTGGCCAGGCAATCCA
CATGACCCGGCCCGCGATGCCAATGCCTTTGCGTTGCTGCACGAGGCACTGGCGCTGGAC
CTGCCGGTGCTGGCGATCTGCCGCGGCTTCCAGGAGTTGAACGTCGCGCTGGGCGGCAGC
CTGCATCCGCAGGTGCACGCGGTGCCTGGCCTGGCCGACCATCGCGAAGAACCGCAGGCG
CCGGTGGAGGTGCAGTATGGGCCGGCGCACGCGGTCACGCTGGCCGCCGATGGCTGGCTG
GCGCAGTGGCACGGCAGTGGCCGCGCGCAGGTCAATTCGGTACACGGGCAGGGTGTCGCC
CGCCTGGCGCAGGGGCTGCAGGTCGAGGCCGTGGCCGACGATGGGCTGGTCGAAGCGGCA
CGCAGCCTGCACCATCGTTTCGTGCTCGGCGTACAGTGGCACCCGGAGTGGCGTGTCATG
CAGGCGCCGTTCTATCACGCTATTTTCCGTGCGTTCGGCCAGGCTTGCCGGCAGCACCAA
CAGAACCGACTGGATTCCCGATGAGTTCCCGAACGCGCCCGCGCAAGACGGCCACGCCCC
CCGCACCGCAGGAAAGCACGCTGCTGCGCTGGCTGAAGGAGCGGCGCATCACCGAGGTGG
AATGCCTGGTGCCGGACATCACCGGCAACGCGCGCGGCAAGATCATTCCCGCCGACAAGT
TCTCGCACGATTACGGCACGCGCCTGCCTGAGGGCATCTTCGCCACCACCGTCACCGGCG
AGTTCCCTGACGATTATTACGAGCTGACCTCGCCGTCGGACTCGGACATGATGCTGCGCC
CCGATCCGGACACGGTGCGCATGGTGCCGTGGGCGGCCGACGCCACCGCGCAGGTCATCC
ACGATTGCTACACCAAGAGCGGTGAGCCGCACGAACTGGCGCCGCGCAACGTGCTGCGCC
GCGTGCTGGCAGCCTACGCCGAGCTGGGCCTGCGCCCGGTGGTGGCGCCGGAACTGGAGT
TCTTCCTGGTGCAGAAGAACACCGACCCGGACTTCCCGCTGCTGCCACCGGCCGGCCGCT
CCGGGCGCCCGGAGACCGCGCGGCAGTCGTACTCGATCGATGCGGTCAACGAGTTCGACC
CGATCCTCGACCTGATGTACGACTACGCCGATGCGATGAAGCTGGACGTGGACACGCTGA
TCCACGAGTCCGGCGCGGCGCAGCTGGAGGTCAACTTCACCCATGCCGATGCGATGGACC
TGGCCGACCAGGTGTTCCTGTTCAAGCGCACCATGCGCGAAGCGGCGATGCGCCACGGGG
TGTATGCCACGTTCCTGGCCAAGCCGATGGAAAACGAGCCGGGCAGTGCCATGCACATCC
ACCAGAGCCTGGTGCGGGTGAGCGATGGCAGCAACGTGTTCGCCGGCGAGACCGATGCCG
AGGGCGAGTTCAGCCCGGTGTTCGGCCACTACCTGGGCGGCCTGCAGAAGTACGCACCGC
AGGCGATGGCGTTCTTCGCGCCGAACGTGAACTCCTACCGCCGGCTGGTGTTCGGCGAAG
TCTCGCCGAGCAACGTCCACTGGGGCTTCGACAACCGCACCTGCGGCCTGCGCGTGCCGC
TGGATACGCCGGAGAACATGCGCGTGGAGAGCCGTTTCGCCGGGTCCGATGCCAATCCCT
ACCTGGCGATGGCCGCGACCCTGGCCTGCGGCCTGCTGGGCATCCGCGAGCGGCTGGCAC
CGGATGCGCCGGTGACCGGCAGCGCCAAGGAACTGGGCTACGACCTGCCGCGCTCGCTGG
GCGAGGCGCTGGACGGGCTGGAGCGGTGCAGCGAGCTGCAGGCCCTGCTGGGCGAGCGCT
TCTGCCGGGCCTACATCTCGGTCAAGCGCAAGGAATACGAGACCTTTTTCCGCGTCATCA
GCTCGTGGGAGCGCGAGTTCCTGCTGCTGAACGTCTGAGCATCCGGAATAGAAAAATCCG
CCGCCGGGGGGTAGGCTGGCACCCGTCGCCGGCCCCGCCGGCCCCCCCTTCCCGCATTCT
GGAGCACCCGATGAAGCTGCGTATCCTCACGCTCGGCCTGGCCTCCGCCATGCTCGCCGC
CTGTGGCGGTGGCAATGGCGGCGCGCAGGACAGCCAGGTCCTGAACGTCTACAACTACAG
CGATTACATCGCCGAGGACACCATTCCGACCTTCGAGAAGGAGAGCGGGATCAAGGTGAC
CTACGATGTGTTCGACAGTGACGAGATGGTCGAGACCAAACTGCTGGCCGGCAACAGCGG
CTATGACGTGGTGGTGCCGACCCTGAACTTCTTCGGTCGCCAGATCCAGGCCGGTGTGTT
CCTGCCGCTGGACAAGAGCAAGATCCCGAACCTGGCCAACCTCGATCCGGCGGTGATGAA
GCGCATCGCCACCCAGGACCCGGGCAACCAGTACGGCGTGCCGTACATGATCGGCACCAC
CGGCATCGGCTACAACGTGGACATGCTGAAGCAGCGCTTCGGCGGCAGCGCCGACATCGC
CAACAGCTGGGACCTGGTGTTCAAGCCGGAGAACATCAGCAAGATGAAGGACTGCGGCGT
GACCATCCTGGACACGCCGGCGGACATGATCCCGATCGCACTGCATTACCTGGGCCTGGA
CCCGCACAGCGGCGACCCGGCCGAGCTGCAGAAGGCCGCCGACCTGCTGAAGTCGATCCG
CCCGTACGTGCAGAACTTCCACTCCTCGCAGTACGTGGGTTCGCTGGCCAACGGCGGTAC
CTGCCTGGTGGTCGGCTGGTCGGGTGACATCATCCAGGCCCGCGACCGCGCCGAGGAAGC
CAGCAATGGCGTGCACGTGGCCTATTCGATCCCGAAGGAAGGCGCACCGCAGTGGTTCGA
CATGCTGGCGATCCCGAAGGACGCCAAGCATCCGGAAGCCGCGTACGCCTTCATCAACTA
CCTGCTGCAGCCGAAGGTTGCCGCGGCCAACACCAACTTCATCCACTACGCCAACCCGGT
GCCGACCGCGACCCCGCTGGTGGACGAGGCGATCCGTACCGACCCGACCATCTACCCGCC
GGCCGACGTGGCCGAGAAGATGTTTACCTACTCGATCAACACGCCGGAGACCGACAAGCT
CTACACCCGGCTGTGGACCGAGGTGAAGACCGGGCGCTAAGGGCTGGCTGGCAGGTGGGT
GCCGACCGTTGGTCGGCATGCTTTTCCGGCGGGGCCGACCAACGGTCGGCCCCCACCAGA
TCTGCAGATCCCCCCGGCCCGGTGGGTGCCACCCGTTGCCGTCATATCCCCTGCAGCCCC
CGGCCGTTAGAATGGCGGCCGCTGTCCACCGCCCGCTCCCGGAGCCCCCATGCCCGTTGA
AGCCCAGCCGGTAGCCGCCGTCGTCGACACGACCGGTGCGCCCGGCTATCTCTCCATTCG
TGATTTGCGCAAGGAATTCGACGGTTTCGTCGCCGTCGACGACGTCAATCTGGACGTGCG
CAAGGGCGAGATCTTTGCCCTGCTCGGAGGCTCCGGCAGCGGCAAATCGACCCTGCTGCG
CTGCCTGGGCGGCTTCGAGACGCCCACCAAGGGCAGCATCACCGTCGATGGCCAGCGCCT
GGACGCGCTGCCGCCGTACCAGCGGCCGGTCAACATGATGTTCCAGTCCTATGCGCTGTT
CCCGCACATGACGGTCGAACAGAACATTGCCTTCGGCCTGAAGCAGGATGGCCTGGGCAA
GGACGCGATCAGCAAGCGCGTCGGCGAGATGCTCGACCTGGTGCAGATGGGCCACCTGGG
CAAGCGCAAGCCGCACCAGCTGTCCGGTGGCCAGCAGCAGCGCGTGGCGCTGGCGCGGTC
GCTGGCCAAGGGGCCGAAGCTGCTGCTGCTGGACGAGCCGATGGGCGCGCTGGACAAGAA
GCTGCGCTCGCAGATGCAGCTGGAACTGGTCAGCATCATCGAGTCGTCGGGCGTGACCTG
CGTGATGGTCACCCACGACCAGGAAGAAGCGATGACCATGGCCACCCGCATCGCGGTGAT
GGATGCCGGCTGGATCCAGCAGGTCGGCAAGCCGGACGAGGTCTACGAGCAGCCGGCCAA
CCGCTTCGTCGCCGAGTTCATCGGTTCGGTCAACCTGTTTGACGGGGTGATCGACGAGGA
CCTGCCCGAGTACGTGACCGTGCGCTCGCCGCTGTTCCCGGCACCGATCTACATCGCCCA
TGGCATCACCTGTTACGAAGGGCAGCCGGTCGCATTCGCGCTGCGCCCGGAAAAGGTGAT
GATCGGCAAGGACGAGCCGGAAGGGCACACCAACAAAGCGCAGGGCGTGATCGAGGACAT
CGCCTATTTCGGCAGCCATTCGGTCTACCACGTGCGGCTGCCCAGCGGCGCCAAGGTGCT
GGCCAACTTCGCCAACTCGCAGCGCTGGGCCAGCGACGGCCTGACCTGGGGTGACAGCGT
GTGGGTGCACTGGCGCGACAACGACGGCGTGGTGCTGACCTCATGAGCGTCGCCGGCCTG
AAGCGCTGGCTGCCGGGGCTGCGTGCCACGGTGATCGGCATTCCGTACCTGTGGCTGCTG
CTGTTCTTCGCAGTGCCGTTCCTGATCGTGCTGATGATCAGCTTCTCGCTCAGCCGGGTC
GGCTCGCCGCCGTATACCTGGCTGCTGCAGTACGCCGACGGCGGCTTCTCGCTGAAGCTG
AACCTGGAGAACTACCTGGCGCTGTTCCGCGATTCGATCTATGCGCAGGCGTTCCTGAGC
TCGATCAAGATCGCGGCGATCTCCACCTTCTTCACCCTGCTGATCGGCTATCCGATGGCC
TATGCCATCGCGCGCCTGTCGCCGGCCGCACGCAATGTGGCGATGATGCTGGTGGTGCTG
CCGTCGTGGACCTCGTTCCTGATCCGCGTGTATGCGTGGAAGGCAATCCTGGACCGCAAT
GGCCTGCTCGACCAGTTCCTGCAGTTCACCGGCCTGCAGACGCTGATGACGTCGATGGGG
CTGCCGAAACTGCAGCTGATCGATACGCCGACCGCCGCCTATATCGGCATCGTCTACTGC
TACCTGCCGTTCATGGTGCTGCCGCTGTACGCCAACCTGGTCAAGCATGACCACCGCCTG
CTGGAAGCGGCCTACGACCTCGGCGCCAAGCCGTGGCAGGCGTTCCTGCGCATCACGTTG
CCGCTGTCGAAGGCCGGCATCATCGCAGGCTGCATGCTGGTGATGATCCCGGCGGTGGGT
GAGTTCGTGATCCCGGAAATGCTCGGTGGTTCGGAGACGCTGATGGTCGGCCGCCAGCTG
TGGAACGAGTTCTTCAACAACCGCAACTGGCCGGGCGCTTCGGCGATGGCGGTGGCGATG
ATCCTGTTGCTGCTGGTGCCGATCCTGCTGTTCAACCGTTCCCAGCAGCGCCTGCTGGAA
GGGAAGCAGGCATGAGCCCGCGTACCGCCAAGGGCCTGGGGCTGGGCGTGCTGCTGCTCG
GCTTCGCCTTCCTGTACCTGCCGATCCTGTTGTTGATGTTCTACTCGTTCAACAGCTCGC
GGCTGGCGATGGTCTGGGCCGGGTTCTCCACCCGCGCCTACAGCGACCTGTTCGCCGACC
GCGCGCTGATGGACGCGATGTGGACCAGCCTGGTGGTGGCGTTCTGGACCGCCTGTACCG
CCACCGTGCTGGGTACGCTGGCGGCGATGGTGATGACCCGCTTCAAGCGATTCCGTGGCA
AGCCACTGTTCGGCGCGCTGGTGACCGCGCCGCTGGTGATGCCGGACGTGATCCTGGGCT
TCTCGCTGATGGCGCTGCTGGCATCGATGGGCGCGATTCCCGGCTTCCCGGCGCGTGGCC
TGGCCACCATCTGGATCGCGCACGTGACCTTCACCCTCTGCTTCGTCACCGTGGTGGTGT
CCTCGCGCCTGCAGGAAATGGACCTGTCGCTGGAAGAAGCGGCGATGGACCTGGGCGCCA
GCCGGTTGACCGTGTTCACCCGCATCACCCTGCCCATCATCGCGCCGGCGCTGGTGGCGG
GTTGGCTGCTGGCCTTCACCCTGTCGCTGGATGACGTGGTGGTGGCCAGCTTCGTGGCCA
CGCCGGGCTCGACCACGCTGCCGATGAAGGTGTTCGCTTCGGTGCGCATGGGCATCAGTC
CGAAGATCAACGCGTTGGCCACATTGCTGGTGTCGGCGGTGTCGATCGCTGCGGTGATCG
GCTGGTACATCAACGCCCGCGCCGAGAAGCGGCGCCAGCGCGACCTGCAGCTGGCGCGGC
AGGACAACGGCTGAGTACACGGCCTGTCGACAGCGCCGGCAACACCCGGCTCACGGACAG
CGGCGCACAATGGGGGTCTTCCAGATGGAGATCCCCCATGACCGTCGAGATCATCGACCC
GGCCACCGGCCAGGTGACCTACCGCCATGAACTGATGGGCGCTGCTGACATCGAGCAGCG
CCTGCAGGCCGCCGCCGATGCCTTCCCCGGCTGGGCCGATCGCTCGCTGCAGGATCGCGG
CGCCGTCCTTCGCCAGATCGCCGCGCAGCTGCGCACGCGTCGCGACGACCTGCAGCAGGC
GATGACCCATGAGATGGGCAAGCTCAAGGCCGAGGCGCTGGCCGAGGTCGACAAGTGCGC
TGCCGCCTGCGAGTACTACGCCGACCACGCGGCCGACTATCTCAAGCCGCAGCTGATCGA
TACCGAAGCCCAGCGCAGCTACGTGCGTTACGAGCCGATCGGCTGCGTGTTCGCGGTGAT
GCCATGGAATTTCCCGGTCTGGCAGGTGTTCCGTTTCCTGGCCCCGGCGTTCATGGCTGG
CAACGTGGCCCTGCTCAAGCACGCCAGCAACGTGCCGCAGTGCGCCGACCTGATCCTGGC
GGTGTGTCGTGACGGAGGCCTGCCTGAGGGCGTGTTCGACGTGCTGCACATCGACAACGA
CCAGGCTGCCGAGGTGCTGCGCGACGCACGGGTGAAGGCGGTGACGCTGACCGGCAGCGA
ACGGGCAGGGCGCTCGATCGCCTCCAATGCCGGCAGCCAGCTGAAGAAGTCGGTGATGGA
GCTGGGTGGCAGCGATGCCTTCGTGGTACTCGACGATGCCGACCTCGACAAGGCCGTGGC
GGCGGCGGTGAAGTCGCGTTTCGACAACAGCGGGCAGACCTGCATTGCGGCCAAGCGCTT
CATCGTGGTCGATGCGGTGGCCGATGACTTCACCCGACGCTTCGTTGAAGCCGCGGGCCA
GCGCCAGTATGGCGATCCCAGTGAGCGTGGCACCACGCTGGCGCCGATGGCCCGTGCCGA
TCTGCGCGACGAACTGCACAAGCAGGTGCAGGCCAGCGTCGCCAAGGGCGCGCGCGTTCT
GGTCGGCGGCGAGCCCATTGCCGGCACCCATGCGGGCTATCCGGCGACCGTGCTCGATCA
GGTCGGCCCAGGCATGCCTGCCTACGACGAGGAGCTGTTCGGGCCGGTGGCTGCGGTGAT
CCGGGTCAAGGATGAGGCCGAGGCGCTGCGCGTGGCCAACGACACCCGCTTCGGCCTGGG
CGGCAGCGTGTGGACGCGCGACCCGGTGCGCGGCGAAGCCTTCGCGCAGCGCATGGAATG
CGGCGCCGCGTTCGTCAACGCCATCGTCAAGAGCGACGCTCGGCTGCCGTTCGGTGGCAG
CAAGCAGTCCGGCTTCGGCCGGGAGCTGGCCGACCACGGCATCCACGAGTTCATGAACAT
CAAGACCGTCTACGTGGCTTGATGCCGAAGGGTAGTGCCGGCCACTGGGCGGCATTGCCC
TGGTTGCCGGCCAGCGGCCGGCACTACCAGAAGCGGGGCATGTGCCACGACCAACGGTCG
CGGCCTACCGGATTGCTGGGTATCGACACCCCCGTGCATGGTGGGTATCGACCGTTGGTC
GATACGCGCTACAACCACTTCGCGCGCTTGAACAACCGGTACAGGCCCACGCACACACCG
CCCACGCCGACAATCATCAGCGGATACGACCACGGCTGGCTCAGCTCGGGCATGTGGCTG
AAGTTCATGCCGTACCAGCTGGTGATCAGCGTCGGCGCTGCCAGCAGTGCGGCCCATGCA
CCCAGGCGCTTGACCGTCTCGCCCTGCGCCAGCGTCACCAGCGACAGGTTCACGCTCAGT
GCGGTGCCCAGCATCTCGCGCAGGGTGTCGATCACATCGCTGATGCGTACCGCGTGGTCA
TGCACGTCGCGCACGTAGAGCTTCACTTCATCGGGAATCAGGTCACCCTGGTAGCGGCGC
AGCTGCGCCAGCACATCCTGCAGCGGTGCCACCGCCATCCGCATCTTGTTCAGTTCGCGC
TTGAGCTCGTAAAGCCGTACCACCGTGCTGCGCTTGTAGCTGTCGGCAAAGATGTCCTTT
TCCAGCAGGTCCAGGGTGTCGCGGAAGCGGTGCACGATCGGCAGGTAGTTGTCGACCACG
AAGTCGGTCACCGCGTACAGGCAGTACGACGGGCCCATCTTCAGCAGCTGCGGTTCACGC
TCGACCCGTGCACGCACCGGGGCGTAGGACAGCGAGGCGCCGTGGCGCACCGTCACCAGG
AAACGCGGGCCGAGGAAGGCGTGGGTTTCGCCGTACTGGATGCGTTCGTCCACCATCTGC
GCGGTGGTCACCACCACGAACAGCGAATTGCCGTAGGTCTCGACCTTGGGTCGCTGGTGC
GCATTGCGCGCGTCCTCGATGGCCAGGTCGTGCAGGCAGAACTCTTCCTGCAGTTTCAGC
AGCACATCGTCGTTGGGGTCGTACAGGCCGACCCAGACGAAGCCGTTGCCACTGGCAATG
ACATCGCTGATGGCATCCAGGCTGATGTCGTGGCGTTTGCCGTCGTCATCGTAGTGGACG
CAGTTGATGACGCAGGCGGGGTTGGCCGAGGCAGGGGCGGAAGCGGAGGCGGGCAATGAC
ATGCCCGCCATCGTGCGTCAGTGCCGTGTTTCGGACAAGTGAGGACGGCGCCCCAGTACC
CACGCCAGCGCGACGTGGACGGGCAGCAGCAGCACGATCCACTGCACGTTGTACTGCGCC
TGCAGGCTCAGCCAGTGCAGCACCAGCGCCGCCACGGCCTGCACCGCCAGCAGCCACAGC
ACGACCCTGAACATGCGGCCCGGCGCGCGCCGACGCAGCAGCGCGATCGCGCCTGGCAGC
AGCAGCACGGCCAGTGGCGAAAGCAGCAGCAGGTTGCGGTTGGCCCAGGCGGCGTAGTGG
GTGCTGAAGCCCCACAGGAACACCAGCAGGCTGCCGGCGATGGCACACAGCAGCCAGAAC
GGCAGGGCCAGCCCGGCCAGCAGGCGCGGGCGGTTGCGCAGCGCCAGCACGCCGCCGGCC
ACGACCAGCCCAAGCAGCAGCCACGGCCACCAGCGGCGTGCGAATTCCTTCGGCTCCGGG
TCGATGCGGTGCGGCAGCAGTTCCTGTTCGGACTGCACCAGCGGCCGGCCATCGCTGTTG
CGCGCCTGGCGCAGCGCATCGGCCAGGCGCATCGGCACGAAGGCTTCCTGCCAGCGCGAC
AGCGCCTGGTCGGCGAACGGCCCGAGGCCGACATCGAAGCCCAGCCACATCCATGGTGCC
GGCGAGGCCAGGCGCACCGATTCACTGCGGTAGGTATTGCCGCGCGAGCGCCCCGACAGC
TGCGACTGCAGGCCGCCACCCAGCGCCTTGTCCACCGTGTCGCGTACCATCGTGGCGCAG
TTGGCGGTGTAGTAGTCGTAGTGGTAGCGCGCGTTTTCCGGCTTGGCCCGCTCGGCCAGG
TCGGCGGCCAGTGCACGTGCCTGCTCCGGGCGCAGGTCCAGCCACTGCACGCTGGCGCCA
CGGCCGGTCTCGTCGTAGTACGACAGATCCTGCTGCAGCGGCAGCGCCACCAGGTAGTAC
ATCATGTCGCCGCGCACGAAGCGGCTGATGAAATCGTCCTCGGACGGATCGAAGTAGCCG
AAGTTGTACGAGGTCGCTTCGCCGCTGAGCGGATCGATCACGACGATGGCGTCGTGGCCG
AAGCGCTCGAAGAACACCGTGCCCGGCTGCATGGTCACCACCCCGATGCGCGGGGCGGGA
GCCTCGGCGCTGGTGGCGGGTGCAGCAGGTTCGGGTGCCGCCGGCTGCGCGAAGGCGGCC
AGCGGCAGGGCCGTGGCCAGCACGCACAGTGCCAGCCACAGCCTCAGGCGCAGTGCCAGG
AGGGCGCCGCGCTTCAAGCGTCGTCCTGCGCGTCCGGCGGCAGCACGGTCACGTGGAAGG
CCTGGACCCGGCGCGCATCGGCGCGGGCCACGCGGAACATGAAGCGGTCCAGCGCCAGCT
CGTCACCGACTTCCGGCAGGTGGCCCACGGCCTCGGTGACCAGGCCACCGATGGTGTCGT
AGTCCTCGTCGGAGAAGGTAGCGCCGAAGCGTTCGTTGAAGTCGCCGATCGGGGTCAGCG
CGTCGACCACGTACTGGCCGTCGGACTGGATGGCGATCTGCGCCGACGGATCCTCGGCCT
CGTCATGCTCGTCGTCGATCTCGCCGACGATCTGTTCCAGCACGTCCTCGATGGTGACCA
GGCCGGCGACACCGCCGTACTCGTCGACCACGATGGCCATGTGGTTGCGTGACAGGCGGA
ATTCCTTCAGCAGCACGTTGAGCTTCTTCGCCTCCGGGATCAGCACTGCCGGGCGCAGCA
GCTCGCGCACGTTGGCCGGGCCGTTGTCGGCGACCACGCCGCGCAGCAGGTCCTTGGCCA
GCAGGATGCCAAGGATGTCGTCCTTGTTCTCGCCGTGCACCGGGAAGCGCGAATGGCCGG
ATTCGACCACCTGCTTCATCAGTTCCAGGAAGGGCGCTTCGACCGGCAGCGAAACCATCT
GCGAGCGCGAGATCATCACGTCGCCCACGGTCAGCTCGGCCACCGAAATGGCGCCTTCCA
TCATCTTCAGGGTATCGGCGGCGATCAGGCCCTCTTCCTGCGCGGTGTGCAGGACAGCGA
CCAGCTCGTCGCGGGTATGGGGTTCGCCGGAGAAGGCGGAGGTCAGGCGTTCAAGCCAGC
CGCGCTTCTTTTCACTGGGCTCCTGTGCGGAGCTACTACTGTCGTCTTCTGACATCTCTG
GAAAAAGGGCACCCGGCAAGCCGGGCGTTGGCCCAAGTCTAGCAGGATGTGGCGGCCTGT
CAGTGACCGTCGCTGCCCGGTCCGGTGATCGGCGGCGGGGCCAGTTCAGGCCGGGCGGGG
GCTTCTTCCTCGGGCAGGTCCAGGCTGTAGGTGCAGCCGGCCAGGGTTTTGCCGGGATGG
GAGGCCACGGTGGAGACGCTGAGGATGATCGACTCGATCCGGGCCTCGCCGGTCTTCGGA
TCGGTCACGTCGCGGCTGACCAGCTCGCGGCCGGCCATGAACTTGCCGTCCTGGTCGTAG
CCGGTCTCCAGCCCCAGCTGCCTGGCCAGCGGCCGCGGATCGGCCTGGTCGAGGATCGCC
ATGACGCTGGACCCGGCCACGGCGACCCGTTCGGTGCGGGCGCCGAACACGCTGATCGGC
TGGGCCAGCCGGTACTCGCTCATGAACTGGTTGCCCTGCGGCAGCGGCTGCAGGCCGTGG
GCGACGGCTTTCAGCGGATCAGCCAGCAGGGGCGCCAACGCGGCCTGCTCGGCCACGCCC
TGGCGGCATTCAATCAGGGCCGGCAGGTCCAGGGCAGCGGCCGGGGCGGACACGGCGAGC
AGCAGGGGCAGGGCAATACGCAGCACGGGCACGGGATCCGCAACGGAAGGCAGGCCGGTG
ATCGTACCGGTCCCGGCCAGCCATCGCGAGCGCCCCAAGGCAATCAGGGCGGATGCCTGC
GCGTGGTCGCTGGGTACCAGCGCAGCCTGACCGGGTAGCCCAGTTGCACTTGCAAGTGGT
CGCGCACGGCCGCCGCCGTCGCGCGGTTGGCTGGGGTATCCCGCAGCTCAACCTCCAGTT
CCCCGGTCGTGACATCCAGGCTATAGCCGAACAGGTCGGGCAGCTGGGCCAGCAGCCAGT
CCCGCTGTGCGTGCAGGCGGCGCTGCATCTCCGCTTCGGTCATCGCGGCGCCGGTGATGT
AGCGCACGCGTTGCGGGCCATCCGCCCCTGGATGTGTCTCATCGGCCGCGGGTGCTGGGC
CAGTCAGTCGAACGACGACGTTCCAACCTGCCGCGTTGTCCACCCAGATTCCGGCGAGGC
GTGCCGCGTGGCGCGCTTTCAAACGTTCCATCAATGCGTGCTGCTGCGCCTCGGCGACCG
CCTGACGCGCCGTCTGTTGGCTGACGTCAAAGAACGCCTGCACCTCGGCGACCTTGGCGG
CAATGTCGGCGGCGCTGTCGCTGGCCGGGAACGGCGACGGTCGTTCCCGGCCGGGGTCGA
TGCCCGGGGCAGTGGTCACCTGCAGAAGAGCGGCGATGAGTGCGGGCAGCAGCGCGATGG
GCGCGTCCTCCGTGAAGATCCCGGTGTGCGTGGGCCTCAGCGCTCGCCGGCGTAGGGGTC
GGCGATGCCGAGCTCGGCCAGGATCTCGCGCTCCAGCTGTTCCATGGCGTCGGCTTCCTT
GTCGTCCTCGTGGTCCCAGCCGAGCAGGTGCAGCACGCCGTGCACGGTCAGGTGTGCGTA
GTGGGCGTTGAGCGCCTTGCCCTGTTCATCGGCCTCGCGGGCCACCACCGGTGCGCAGAT
CACCAGGTCGCCCAGCAGCGGAAACTTCACGCCCTTGGGCAGCCCTTCGGGCACTTCGGC
CGGGAAGCTGAGCACGTTGGTCGCGTAATCCTTGCCGCGATAATGGCGGTTCAGTGACTG
CCCTTCCTTGGCATCGACCACGCGGATGGCCAGGTCGGCCTCGCGGATGCGGCCTTTCAG
CGCAGCAGCCACCCACTTGCGGAAGCTGACCGCCGCCGGCAGGCCGGTGCGCGGCAGGGC
ATAACTGACGGCGACGTCCAGTCGCACGGGACCACGGGTCATGGAGTTGCTCCAGGTTGG
ATCTGATGCAGGTCACGGCGATCGTAGGCGCTGACGATGCGCGCCACCAGCGGGTGGCGG
ACTACGTCGCGCGACTCGAAGAAGGTGAAGCTGACGCCCTCGACCTCGCGTAGCACGTCG
ATGGCATCGCGCAGGCCGGACTTCACGTGCTTGGGGAGATCGGTCTGGGTCAGGTCGCCG
GTGACCACGGCGGTGGAACCGTAGCCGAGGCGGGTCAGGAACATCTTCATCTGCTCGATG
GTGGTGTTCTGTGCTTCGTCCAGGATCACGAAGGCATCGTTGAGCGTGCGGCCACGCATG
TAGGCCAGCGGCGCGATTTCGATGACGTTCTTTTCCAGCAGCTTGACCACCTTCTCCACG
CCCATCATCTCGTAGAGGGCGTCGTACAGCGGTCGCAGGTAGGGGTCGACCTTCTGGCTC
AGGTCACCGGGCAGGAAGCCCAGCTTCTCGCCGGCCTCCACCGCCGGGCGCACCAGGATC
AGGCGCTGCACCCGTGATTCGTTCAGCGCTTCGACCGCGCTGGCCACGGCAAGGAAGGTC
TTGCCGGTGCCGGCCGGGCCGATGCCGAAGTTGATGTCATGCGTGGCGATCTGGTGCAGG
TAGCGGCCCTGGTTGGCACCGCGACCGCGCACCGTGCCGCGCTTGACCTTGATCGCCACC
TCCTGCGCTTCGTAGGAGCGTTCGGCGATCTGCTCGACGTTGGCCTGCGCCAGGCGCAGG
TGGATGGCGTGGTTGTCGAAGGTGGTTTCGCCGGCTTCGGCGTACAGCGCTTCAACCAGC
TTCTGCGCCTCGACGATGGCTTCGTTGGGCCCGCTGATGCGGAACACGAAACCGCGGTTG
GCGATCTCCACGCCGAGCTTCAGCTCGATCTGGCGCAGGTGCCCATCGAAGGGGCCGCAC
AGGTTGGCCAGCCGCTCGGTGTCTTCCGGCGACAGGGTGAAGTCTCGATGTTCGATGCTT
TTCATTGCCTTGGGTGGGGCGGAAGCCTTCCACCGCAGTGTATTCAGGGAGGACAAGGGT
AGCGCGCGCAGCGGGCGCGCGGCCAGCACGGGGTCGATACATGCTTTTCCACACCCGGTG
TGGACGGGGGCTGCGGAAACCTGTGGATAGACCTCTACAGTGCTTGTGCCACAAGCGTCA
TGAGGGGGTGGTGAAAAAATCGTCACGGACCCGGGCGTGCCGGCACCCGCAGGACGGGCG
GACCGGGAGGGAGGGCACGTCGCAGCGCGTGCCGAGAACTTCCCGGGCGCGCCGGCGTTC
TTCGTGATCGCAGCGCAGGTTCCGCTGCCAGGCGAGCAACAGGATCCCGTGTTGCCGGCT
TTCCACACCGGTTGTGGAATGATGCCGAATCAACCTGTGGATAGGTGGCGAGGAGCCTTG
CAGCCAAAGGCTCGCCAACGCGTGGTGAAAAAACCGTCAGGGCTGATCGGAATCATTGAG
GGTGCACGGGGCGGATGGCACCGTGGCGCCGTCGCAGGAGGGGATGGCATGGGCATCGGC
AATGGGATGCGTGGAATCGGATTGGTGGGTATCGGCCTGCTGGCCGGGTGTGGGCAGGCG
CCGCCTGCAGCGCTCGGCACGCTGGAGTGGGACCGGATCACGGTGCCGGCGCCGGCGGCC
GAAGTGATCGCCACGGTGGAGGTACGCGAGGGGCAGCAGGTCAAGGCCGGAGCAGTGCTG
ATGCAGCTCGACCCCGCCCGCGGCGACGCGCAGTTCGCCGCGGCGCAGGCCGACACGGTG
CGCGCGCAGGCCCAGTTGGAAGAACTGAAGATCGGCCCGCGCCAGGAACAGATCGCGCAG
GCCCAGGCGCAGCTGGCCGCGTTGCGCGCGCAGTCTGCTGAAGCCACGGCCTACTACCGT
CGGGTGCAACCGCTGGCACGCCAGCGCCTGATCGCCGCCGCCGAGCTGGACCGTGCACGG
GCGGCTGCCGGCAGTGCCGAGGCCAGCGTGCGGGCCGCCGAGCAGGCCTGGCTGGAACTG
GTGCACGGCAGCCGCGCGCAGGACATCGCCCAGGGCCAGGCGGCCGCCGATGCCGCGCAG
GCGCAGCAGGTGGTGCAGGGCGTCAACCTGCAGAAGCTGCAGCTGCGCGCGCCGCGCGAT
GGTGTTGTCGATGCCCTGCCTTACCGGCAGGGTGACCAGGCGCCGATCGGGGCGCCACTG
GCGGTGATGCTGGTCGGCGAGCGCCCCTATGCACGCGTCTACCTGCCGCAGCCGCTGCGC
CTGCAGGTCAAGGTCGGGCAGGCTGCGCAGGTGCAGCTGGAAGACGGCAGCACCGTGCTG
AAGGGGCACGTGCGCTCAATCCGCAGCGAGCCCTCGTTCACCCCGTACTACGCACTGACC
GGTGATGACGTCGAGCGCCTGAGCTATCTGGCCGAGATCGAAGTGGACACGGCCACCGAC
ATGCAGAAGCTTCCGGCCGGACTGCCGGTGCAGGTGCGCTTCTGAACACCGGCGACGACA
TCGCGGTGCATGCGCAGGGCTTGACCCGCCGCTTCGGCGATCTTCTGGCCGTGGACAATG
TCGACCTGACTGTGCCGCGCGGGCAGGTGTACGGCTTCCTGGGGCCGAATGGATCCGGAA
AGTCGACCACCATCCGCATGCTGTGCGGCCTGCTGGAACCGAGCGCTGGGCAGATCCAGG
TGCTGGGGCTGGCGGTTCCCGAGCAGGCCGAAGCACTGCGCCGGCGCATCGGCTACATGA
CCCAGCGCTTCTCGTTGTATGAGGACCTGTCGGTGCGCGAGAACCTGGAATTCCTCGCCG
CCATCCAGGATCTGCCACGCGCGCAGGCCCGGCAGCGGGTCGACGAGCTGCTGCAGCAGT
ACCGTCTGCTGGACCGGCAGCCGCAGCTGGCCGGAACCCTCAGCGGTGGCCAGAAGCAGC
GCCTCGCCCTGGCCGGCGCCGTCGTGCACGCGCCCGAGCTGCTGTTCCTGGACGAGCCGA
CCAGCGCGGTCGATCCGGAATCGCGCCGTGATTTCTGGGAAGCCCTGTTTGAACTTGCCG
ACGCCGGTACCACCGTGCTGGTGTCGACCCACTACATGGACGAGGCCGAGCGCTGCCACC
GGCTGGCAATCCTGGACCGTGGTGCGCTGGTCGCCGATGGCACGCCGGCTGAGCTGTGCG
CACGGCTGGACGGCCGCACGTTGCAGGTCACGTCGTCGCAGCCGCGGCAGGCCAGCCGCG
CACTGTCTGAGCTGCCCGGTGTGCTGAGCGTGGCGCAGATCGGCACCCAGCTGCGCGTGC
TGTGCAATGAGGGCGCAGCGGACGTCGCAGTGCTGGCCCGTGCACTTGCCAACGCTGACC
CGCAGGCCCGCATCCAGACGGTGGCGCCGAACCTGGAAGATGTGTTCGTGGCCGCCACCC
GTGGGCGCGGCCGGGAGCCGGCGGCATGAACCTGCGCCGGCTGTGGGCGATCATGCTCAA
GGAGCTGCGGCAGCTGCGCCGCGACCGCATCACGCTGGCGATGATCGTTGGCATTCCGGT
GATGCAGCTGTTGCTGTTCGGCTATGCGATCAACCTCAACCTGCATCATCTCGATGCGGG
TGTCGCCGATCAGGCCAACAGCGCCGCTTCGCGCGCGCTGGTGCAGGACATGGTGGCCAC
CGGCGTGATCACGCCGCGCAGCGAAGCCTACACGCCTGCCCAGCTGATGCAGGCGCTGCG
CCGTGGCGAGATCAGTGTCGGCATCGTGGTGCCGGCCGACTTCGAGCGTCGCCGCTTCGA
TGGACGCGAGGCGGTGCAGGTGCTGGTCGATGGCAGCGACACCGTGGTGCAGAGCGCGGC
GATCCAGCTGGCGCAGGTGCCGCTGGACACGCGCCCGACCAGCAACACCCGTCCCCTGCG
CGAAGGCAGCATCGCCAGTGGTCCGGTCAGCGTGACCAGCTTCTACAACCCGCAGCGGCG
CTCGGCGGTGAACATCGTACCGGGCCTGATCGGGGTGATCCTGACCATGACCCTGGTGAT
GTTCACGGCGGTAGCGGTGGTGCGCGAACGCGAGCGCGGCAACATGGAACTGCTGATCGC
CACGCCGGTGTCGCGCAGCGAGCTGATGGTCGGCAAGGTGCTGCCCTATGCGGCCATCGG
CCTGCTGCAGACCACGCTGGTGCTGGTGCTGGGCACCTGGCTGTTCCAGGTACCCATTCG
CGGCAGCCTGCTGGACATCTATCTGGCCGCGGTGCTGCTGGTGCTGGCCAACCTGGCGCT
GGGCCTGCTGATCTCCACGCGTGCGCGCTCGCAGTTCCAGGCGATGCAGATGACGCTGTT
CCTGTTCCTGCCGTCGATCCTGCTTTCGGGCTTCATGTTCCCGTTCGCAGGCATGCCGCG
GCCGGTGCAGTGGCTGGCCGAGGTGCTGCCGCTGACCCACTTCCTGCGGCTGGTGCGCGG
CATCATGCTGCGCGGCGCCTCATTGTGGGAGCTGTGGCACGACGCGCTGGCGCTGCTGGC
CTTCATCGTGGTGATGATGACCCTGGCGATCCTGCGCTTCCGCAAGCGCCTGGATTGAAG
GCAGGGGGTCGGATCCCCGCAGGGGCTCCGACCCCAATTTATCGGGCCGGCGGGTCGGAG
CCCCTTTGGGGCTCCGACCCGAAGATTCATTCCGCCACCACCCGCGCGCGCAGCGAATTG
GTCAGCGCTTCGGTGATCACCACATCCACGAACTGGCCGATCAGGCGCGCCGGCGCCGGG
AAGTTCACCGAACGCATGTTCTCGGTCTTGCCGGTCAGCTCGTTCGGGTTCTTGCGCGAG
GGCCCTTCCACCAGCACGGTCTGCACGGTGCCGACCATCTTCTCGGAAATGCCGGCGGCA
TGCGCATTGATGCGCTCCTGCAGGCGCGACAGGCGCGCGTGCTTCTCGGCATCGCTGATC
GTGTCCTCCAGGTCCGCGGCCGGCGTGCCGGGGCGGCGTGAATAGATGAAGGAGAAGCTG
TGGTCGAAGCCGATGTCCTCGATCAGCTTCATGGTCTTCTCGAAATCGGCGTCGGTCTCG
CCGGGGAAGCCGACGATGAAGTCCGAGCTGATCGAGATGTCCGGGCGCACCGCCCGCAGC
TTGCGGATCTTCGACTTGAACTCCAGCGCGGTGTAGCCGCGTTTCATCGCCGACAGCACG
CGGTCGCTGCCGGCCTGTACCGGCAGGTGCAGGAAGTTGGCCAGCTGTGGCACGTCACGG
AACGCATCGATCAGCGAATCGCTGAACTCCAGCGGATGCGAGGTGGTGAAGCGGATGCGG
CCGACGCCATCGATCTCGGCGATGGTGCGGATCAGCAGGCCGAGGTCGGCGAACTCACCG
TCACCATAGGGCCCGCGATACGCGTTGACGTTCTGCCCGAGCAGGTTGATCTCGCGCACG
CCCTGTGCGGCCAGCTGCGCCACCTCCACCACCACGTCCTCGAACGGGCGGCTGACTTCG
GTGCCGCGGGTGTAGGGCACCACGCAGAACGAACAGTACTTGGAACAGCCTTCCATGATC
GACACGAATGCCGAGGGTCCTTCGGCGCGCGGCTCGGGCAGGCGATCGAATTTCTCGATC
TCGGGGAAGCTGATGTCGACCTGCGGGCGCTTCTGTTCGCGGCGTGCGCGGATCAGCTCC
GGCAGCCGGTGCAGGGTCTGCGGGCCGAACACCAGGTCGACGAACGGCGCACGCTTGATG
ATCGTTTCGCCTTCCTGCGAGGCGACGCAGCCGCCGACGCCGATGATGACTTCGCGGCCC
TTGTTCTTCAGGCCCTTCCACACGCCCAGCTGGCTGAACACCTTCTCCTGCGCCTTCTCG
CGGATGGAGCAGGTGTTGACCAGGATGACGTCGGCATCGTCCGGGCTGTCGGTCAGTTCC
AGGCCATCGCTGGCGGCAAGCACGTCGGCCATCTTGGCCGAGTCGTACTCGTTCATCTGG
CAACCGTGGGTCTTGATGTACAGCTTGCCTTTCACCTGGTCGGGCTTGCGCGGACCAGCG
GGCAGGGCAACGAGCGGGGTACCGCCCGGTGTGGTGGGCGGAAAGACGTCTGGCGTCCCG
GTCATGGCGCTTAATCCATTCGGGTGGCGGGAAAGCGGGCAATTCTACCCGCATCCCACG
CCAGCCGCCGCGCCCGTGCAACCGAGCCCATGCCCAGCGTGGCCATCACTGTAGAGCCGA
GCCCGTGCTCGGCTGCCTTTGCAAGGCGGAGGAGCAGCCGAGCGTGGGCTCGGCTCTACA
AGGGGCCGCTGCTTACGCCGCCAGCTCCGCATCGATCTGCCGCGAACGGTCGAAGGCGGT
CATCGCGCTCATCCGTGCGATGTAATCGGCCGTGGCCGGCGCGGGCTGCACCAGGCCGAA
GGCCGTGGTCCAGGCCAGCGCATTGCCCCACAGCACGTCGGCGGCGCTCATCGTCTCGCC
AAGCAGATAGGGGCCCTGCGCCAGCTGGGCCTCGATCACCTGCAGCACGGTCTCGGCGTC
GTTGTACGGCGACATCAGGCGCGGCGGCGGCTCGCGGTGCATCGCCTTGTCGATCATCGC
CGGCTCGAAACAGGCGCCATAGAAGGCCATCCAGCGCAGGTAGGGCCCGCGCAGGGCGTC
GCCGATCGGCGGTGCCAGGCCGGCCTCCGGATACAGGTCGGCCAGGTACAGATAGATCGC
CACCTGCTCGGTCACCAGCGCACCGTTGTGGACGATCGCCGGCACCTTGCCCATCGGGTT
GATGGCCAGGTAGGCCGGAGCCAGGTTGGCGCCCGCCTTAGGTCCAGCACCTGCATGCGG
TAGTCGGCACCCAGTGCTTCGAGCAGGGCCACGGCGCCGCTCGAGCGGGAACGGGCGGCG
TGGTACAGGGTGATCTGGCGTGAATTCATGGCATTGCTCCTTGCGGTGGGTGGTGAACTG
GAGGCCATCCTGGGGCACTATTGCGGACGACTTCTGTCCTCGATCCTTCATGCGCCATAC
CGCCCATCGACTGCTGCGCCTGATCGCCCTGCTGCAGGCCCGTCGCCAGTGGTCCGGGGC
CGAGCTCGCCGAGCGCATGGGCGTGGACCGGCGCAGCATCCGCCGTGACGTCGAGCGCCT
GCGCGAGCTGGGTTATCCGGTCCGGGCCTCGTCCGGGGTTGGCGGCGGCTACCAGCTGGG
GGCAGGGGCGCCGGTGCTGCCGATGCTGCTGGACGAGGAGGAGGCGACTACCCTGGCCAT
CGCCCTGCGCGCGGCCTCTGCGACCGTCGCCGGCATCGACGACACCGCGCGCGGCCTGTT
GTCCAAGCTCGATCCGCTGGTGCCGACCCGTCGCCGCCAGCAGGCCGGCGAGGTGCATGC
CGCCACCGCCACCCTGTCCGACCTTCCGTCCACCGACGCACGCCTGCTTGGGCAGCTGGC
CCAGCACTGCCGGCAGGCGTCACGGCTGGCCTTCGAATACCGCAGTGCCCAGGAAGCGGT
GACCCAGCGCGAGGTCGAGGCGCAGCACCTGGTCAACTACGGGCGGCGCTGGTACCTGCT
GGCCTGGGACCTGGGCCGGCAGGACTGGCGCACCCTGCGCGTGGACCGGATGGGCGCGGT
GCGCGAATGCGCCGAGCCGGGCATGCACCGCCGTACGCCCGCACCGCCGGATGTGATGGT
GCGGCAGGCGGTCAGCCAGGCCCCGTTCGCCCTGCAGGCCATCGTCCGCCTGGCCGGCAG
CCGCGCCGAGCTGGAAGGCCGCATCCCGCCCTGGTGTGGTGTGCTGGAGGACGATGGGCC
CGACCATTGCCTGCTGCGCATGGGCGCCGAGAGCCGCGGCATGATGCTGGCGCAGATCCT
CAGCCTGGACCGGGTGCCGGTGGCGGTGTGGACCACGCCGCCGGGCCTGCGCGATGAACT
GGCACAGCGCCTGGCCGGATTGGGGCAGGTGCTGGCTGTGCCGCCCGTCACAGGCTGAGC
CGCGTCGCTTGGCAAGCCCCGTCGAAGCTGGGACACTCGCCGGCATGAAGGGGATACTGG
GGACAACGGCGATCATCATCGCTGCGCTGACCGCTGCGCCGGCCAGCGCGGGCACCCTGT
TCAAGTGCCAGGGCGCCGACGGGGTCACCAGCTATGTCAGCAAGCGTCTGACCGGGGCCC
GCTGCAGCGCCATCAGCTACAGCCGCGACCTCCGCCCGGCACCGCGCCCGGTGGTGGCCG
CGCCGAAGCCGGCGCCGACCACCGTGGCCAGCATCGAGCGCAACCCGGTGGCGGTGGCGG
CCAGCGCTGCGGCACCGGCGGCTGCGCCAGCCGCCGTACCCGCGCCCCCGGTCGCCTCGC
GCAGCGGGCGCATGGTCAGCGGCCAGGTCTATTCCTTCATGAAGGACGGCGTGCGCCACT
ACACCAGTGCGCGCCCGACCCAGGTCGCCAACCTCGGCCCGGTGCGCACCATCCGCTACA
GTTTCATGGAGCGCTGCTACGCCTGTGGCGTCAACCCGCGCGTGGACTTCGGTTCGGTGC
GGTTGAACACCACCGCGTTCCAGACCGAGATCAGCTCGGCCGCGCGCGAGTTCGGCGTCG
ACGAAGCCGTGGTGCGCGCCATCATCCACGCCGAGTCGGCCTACAACCCGACCGCGCTCA
GCCGCGCCGGCGCGCAGGGCCTGATGCAGCTGATGCCGCCAACCGCGGCCCGTTTCGGAG
TCAGCGATTCCTACGATGCCGGGCAGAACATCCGCGGTGGCGTGCAGTATCTTGCGTGGT
TGTTGAAGCGTTTCAATGGCGACCTGACCCTGGCCGCGGCTGGCTACAACGCGGGCGAAG
GCGCGGTTGACCGCCACGGTGGCGTGCCGCCCTACAGCGAGACCCAGTACTACGTGCGCC
GGGTCGGGCAGCTGGCCGAGCGTTACCGCACCGCATTGACGCACCAGTAGTGCCGGCCGC
TGGCCGGCAACCTTGGGCAATGGCCGGTACCGACCGGCCACTGGCTGGCAGCCCCGTAAT
CAATGTTGTTGCAATGCGTTGTGTGGCGCTCGACGGTTCCGCTACACTCGCCCATGATTC
AATGCGGCTCTGGCCCCCACCGGATCCGCTGGCAGCCTTAAAGCTACCTAATCAATATCG
GAGTGCCGGATGGCCAACGATGGGGTACACGATCCAGTCAACACCGGACGTCGGCGTTTT
CTTTCTGCCACCACAGCCGTGGTGGGCGCCGTCGGCGTCGGATTCACCGCTGTTCCTTTC
ATCAAATCCTGGAACCCCAGTGCCCGTGCCAAGCTTGCCGGCGCACCGGTGGTGGCCGAC
ATCAGCGCCCTGCAGGAAGGCCAACGCCTGATCGTGGAATGGCGTGGCCAGCCGATCTGG
ATCGTCAAGCGGTCCAAGGCGATCCTCGATGCACTGCACGGGCTCGATGGCCGCCTCAAG
GACCCCGAGTCCGGCGAGAAGGACCAGCAGCCGGACTACGTGCTGAAGCAGAACCCCGAG
CTGCGCTCGATCAAGCCGGACATTTCCGTGCTGGTCGGCCTGTGCACGCACCTGGGCTGT
TCGCCGGAAATGGTCGCCGAGATCCGGCCTGAACCCTATGACCCGCAGTGGAAGGGCGGC
TACTTCTGCCCCTGCCACAAGTCGCGCTTCGACATGTCCGGCCGCGTCTTCAAGGACGTG
CCGGCGCCGATCAACCTGAAGGTGCCCGCGCACCATTACCAGGACGACAACACCATCATC
ATCGGTGTCGATCCGCAGGGGGCAGCCTGATGGCCAATATCCTCGCTCGTACCGCCAGCG
GCGTGGCCGACTGGGTCAATGCCCGCGCGCCGGGCCTGATGCCGGTCTACCGCAAGCATG
TCACCGAGTACTACGCGCCGAAGAACTTCAACATCTGGTACTACTTCGGTTCGCTGGCGC
TGCTGGTTCTGGTCAACCAGATCGTCACCGGCATCTTCCTGACGATGCACTACAAGACCA
ACGCCGCCGAGGCGTTCGGCTCCATCGAATACATCATGCGTGATGTGGAGTGGGGCTGGC
TGATCCGCTACATGCACTCCACCGGGGCCTCGCTGTTCTTCATCGTGGTCTACCTGCACA
TGTTCCGCGGCCTGCTGTACGGCAGTTACCAGAAGCCGCGCGAGCTGGTGTGGATCCTGG
GCATGCTGATCTACCTGGTGCTGATGGCCGAAGCCTTCATGGGCTACGTGCTGCCGTGGG
GGCAGATGTCGTTCTGGGGCGCCAAGGTGATCATTTCGCTGTTCGGCGCGATACCGGTGA
TCGGCAACGGCCTGACCGAGTGGATCATGGGCGACTACCTGCCCAGTGACGCCACGCTCA
ACCGCTTCTTCGCGCTGCACGTCATCGCACTGCCGCTGGTGCTGCTGTTGCTGGTGGTGC
TGCACCTGGGCGCGCTGCACGAGGTGGGGTCGAACAACCCCGATGGCGTGGAGATCAAGA
AGGGGCCCAAGGGCAACCGCTGGTCGCCGAACGCCCCGGCCGACGGCATTCCGTTCCATC
CGTACTACACGCTCAAGGATGGCGTCGGTGCCGGCTTCCTGCTGATCATCGCCGCCTTCA
TCATCTTCTTCGCCCCCGGTTTCGGTGGCCTGTTCCTGGAGCACGACAACTTCACCGAAG
CCAACCGCCTGGTGACCCCGGAACACATCAAGCCGGTCTGGTACTACACGCCGTACTACG
CGATGTTGCGCGTGGTGCCGAACAAGCTGGGCGGCGTGCTGGTGATGTTCTCGGCCATCG
CGATCCTGTTCCTGGTGCCGTGGCTGGACAAGGCGAAGGTGAAATCGGTGCGCTACCGCG
GCTGGATCTCGAAGGTGATGCTGGGCGTGCTGGCGGTGTGCTTCGTGTGGCTGGGCGTGA
TTGGTTCCGGCCCGGGCACCGATGTGCACGAGACCTACATCGGGCGGGTGTTGACCTTCC
TGTACTTCGCGTTCTTCATCACCATGCCGCTATGGACAAGGTTGGACAGGACCAAGCCGG
TACCGGAGAGGGTGACCACGCATGACTGAGCGCTGGATGGTCCGGCTGGCCCTGGCGGCC
ACCCTGATGCTGGGCAGTTTCCTGGCCTCCGCCGCCGAAGGCGGCACCCCGCTGCTGCAG
GCCGGCAACGACCTCGGTGACCGCGCCTCGCTGCAGCGCGGCGCGCAGCTGTACATGAAC
TACTGCTCCGGCTGCCACGCATTGAAGTACCTGCGCTATTCGCGGATGGCGCAGGACCTC
GGCCTGACCGAGGAAGAGGTGATGAACAACCTCAACTTCACCGGCTCGGCGATCGGCGAC
CCGATCCCGGTGGCGATGCCCAAGGAGAACGCGGAGAAGTGGTTCGGCAAGATGCCGCCC
GATCTCAGCCTGATCTCGCGCGTGCGGGGCAGTGACTGGGTCTACACCTATCTCAAGTCG
TTCTATCTGGACAGCAGCCGCCCGCTGGGCTGGAACAACGCGCTGTTCGCCAATGCCTCC
ATGCCCAACCCGCTGTGGGAGATGCAGGGCCTGCAGCATGCGGTGCACGGCAAGGCGGAA
GCGCCCGGCATGGACCCGCCGGTGACCGGCCTGAAAATCGAAACGCCCGGGTCGGTCGAT
GCCGGCCAGTACGATCAGGCCGTTCGGGACATCACCAACTTCCTCGAATACGCCGGTGAA
CCGGCCGCGCTCAAGCGCCAGCAGCTGGGCGTATGGGTGATCCTGTTCCTGGCCCTGCTG
ACTTTCCTGCTGTACCTGCTGAAGAAGGAATACTGGAAGGACGTCCACTGATTCTGCCGC
CGGCCATCGCCCGGGCCTATTGGCTTTTGTGATGGTCGGTTGCACACTCGGGGTGGAGTC
GACCGCTGGCACGGTGCCGGCGGCGCCGATGCGGCAGGCGGTCTCCTGTCGTGGGAGAGC
CTTTGATGGCGGCGAGCGTACGCATGCGCAATACACTGACGCTGTTTTCCTCGAACGACG
ACGTACTGTGCCACCGGGTACGCCTGGTGCTGGCGGCCAAGGGGGTCACCTTCGACTTTG
TCCCGGTCGATCCGCAGAACCCGCCTGAAGACCTGATCGATCTCAATCCGTACCACTCGG
TGCCGACCCTGGTCGAGCGCGAGCTGGTGCTGTACGCCGCGTCGGTGGTCAGCGAATACT
TGGACGAACGCTACCCGCATCCTCCGCTGATGCCGGTCGATCCGCTCTCGCGTGCGCGTA
TCCGCTTGGCCATGCTGCGCATCGAGCACGACTGGGTACCGCAGGTGCAGGCCATCCAGC
TGGGCAACAAGACCCAGGCCGAGGCCGGCCGCAAGCGCCTGAAGGAACTGCTGACCGCCT
CGCTGCCGCTGTTCAAGGCCAGCAAGTTCTTCCTCAATCCGGAAATGAGCCTGGCCGACT
GTGCAATGGCACCGATCATCTGGCGCCTGCAGTCGCTGGACGTGCCGCTGCCGAAGGACG
GCAAGGCGATCGAGGACTATGGCAACCGCATCTTCCGTCACCCGGGTTTCGTCCGCAGCC
TGACCGACCAGGAAAAGAAGCTGCGCGATCTGCCGGTCTGATCCGACCTTGCGTAACCCG
TCTGCACGCCGACCGGCGTGCAGACGATCCGCCCCGGCGGGGCGCCGGGCGCGTACACTT
CACGCATGACCGAAGACTTCTTCCACATGACCAGCCACCGCCCGTACCTGCTGCGGGCGC
TGGTGGAATGGATCAACGACAACCAGCTGACCCCGCACATCCTGGTCGACGCCGGCGTCC
CCGGCGTGCAGGTGCCGCCTTCGGCGGTCAAGGATGGCCGGGTCGTGCTCAACATCGCCG
AACGCGCCGTCGTGCGGCTGATGATCGACAACGAAATGGTGAGCTTCTCGGCCCGCTTCT
CCGGCACCAGCTACCCGGTGCAGGTACCGATCAGCGCCGTGCTGGCGGTCTATGCCCGCG
AGACCGGGCAGGGCATGGCGCTGCCGGATGACATTCCGGGCAGCGAGACCGCGCCGACCA
GTGACGAACTGCTGCACGAGGACGGCACGCCGCCGGACGATACGCCACCGGCCAGTCCGC
CGCCCAAGGGCCGCCCGAACCTGCGCGTGGTCAAGTAACCATTCCGACGCCGCCCCGATG
GGCGGCGTCTTCCTTTGCAGGTTTTACCGGTGGGTGCCGGAATTGTGTGGGTGCCGACCG
TTGGTCGGCACACCTTCAGTTCTTACACATCCTCGGCATCCTCCACATCCGGCCGGATCT
GGCTGATCCGCGCGGCACCGGGGCCGGTGAACGAGATCAGCTGGTCGCCGCGCAGCACCA
TGCGGCCCACGTGGCGATCGATGCCGTCGTAGGAATACTCGAACTTGAAGGTGCGCTCGA
AGCCAAGCCGGCCATCCTCGCCGCGCGACAGGCGCAACCCGGTGGCGTGCACCGCTTGGT
CCAGCCACTGCACGTTGGCGGCGCGGCAGGCATTGCGGCCCAGCTCGACCGCGCGCTCGG
CGGCCGAACGCGCCGCATTCCAGAAGAAATAGATGATTCCGCCGGCAATCAGCAACAACA
GCAGGGTGGGCATGGCGTCAGCCGTCAGAGGTGGATCCGGCAAAGATGGCGGCGAACGCG
CGCTGGATCAAGCGCTGCACTCACCGCCGTGGCTGCGGTTCGCTGGACATCGGTGATGCG
GGCACGTTAGACGGCGCCGTCGCCGGCACCGTCTGCATCGGCGCGGCGGAGGGCGAAGGC
ATCACCAATGGCGCGGTCGCCGTCAGCTGCAGCAGCGCTGCCCAGTCCTGGCGGTTGAAG
CTGCATTCGTCCTCGCGGCCCGGCGTGCAGCTGGGCTCGATGCCGGTGCTGTTGCGTTCG
CGCGCCGGCGGCAGCTTGATCAACCCGGTGCGGTCCAGCGGCAGCAGTCGCATCGCCACC
GTGTTCATCACGTTGCCGCCCACCAGGTACAGGGTCTGGTCGCCCCCCAGGTTGGCGGCC
ACCACTACTTCGCAATGTGATTTCCAGTGGCCCACCGAACCGTTGCCCAGTGCCTGCACC
AGCCCACTGTAGCTGAGCGTGGTGCTGCGATCGCGCAGGAAGCACAGCAGGTCGCCCGGT
GCGGGCTTTGCGGTCGCGGGATCGACCAGCCGGTACGGCACGCCCGAGGGTCCGCCCTGG
TACGCGGCACGGATGTAGTCGATGTGGCGTGGCGACGCGTTGAAGCCGGGGACGCCGGAC
TGCACCATCACCCAGGAAATGAACGCGGCCGACCACGGGTTGTCGATCAGGAAGGTGCGG
CAGTCGCTGTCGGTGTAGCGCGTGCCCAGTGGTGCCAGACAGCTGCTGGCGCCGGCGATG
CTGCCCATCGCGTTGAGCGTGCCGCTGTTGCGCCAGTAGCCGGCCACGCGCTGCCAGGCA
ATCAGCCCGTTGTCGGCCAGATGTTCGTTCTCGGCCTCGGTGACACTCAGGCTCGCCGCG
CGGCCATCGCGATCGATGAAAGGCCGGAACCAGAGCCGGTGTTCATTGCAGGCAGTATTG
CGGATGGCCACCGCCAATGGGCTCAGGCCGAAACGCGGTGGCACATCGCAGGCTTCGGCC
GCCGCTGCGGACAGGGGGGCCGCGGCCAGCAGCAGACAGGCAGGCAAGAGCATCCGGCGC
ATGCGCGGCTCCTGTGGGGGATGCCGGCAGCGTCGCAGAGGCGGCCGTAGCCGAGCCGTG
AAGGCGTCCCGGGTCGTGTAGAGCCGAGCCCATGCTCGGCTCATCGCGCGAAGCGCGCGC
AGGGCGTGCCGCAAATCGACAAGCAGCCGAGCGTAGGCTCGGCTCTACAAGTCCTGCAGG
CCTCAGCCCGGCGGTGGGCCGAGCTTCAACGACAGATCGATGGCCTGCACGTGCTTGGTC
AGGCCGCCGATGGAGATGCAGTCGACGCCATCCTCGGCGATCGAGCGCAGGCCACCCAGG
CCGACGCTGCCGGACACTTCCAGCGGAATGCGGCCGGCCGTGATGCGTACCGCCTCGCGG
CGCAGGTCGGGGCTGAAGTCGTCCAGCAGGATGCGTTCGCAACCAGCGTCGAGCGCCTGG
CGCAGCTGCGCCAGATCCTCGACCTCGACCACCAGCGGCAGCGCAGGCCACTGCCGGCGT
GCGCCCGCCACGGCGTCGGCCAGTGAACCGGCAGCGCGGATGTGGTTTTCCTTCAGCATC
ACCGTGTCGTACAGGCCGAAACGATGGTTCTCGCCACCGCCGCAGCGCACCGCGTACTTC
TGCGCCAGGCGCAGGCCGGGCAGGGTCTTGCGGGTGTCGAGGATGCGCGTGCCGGTACCG
GCCACCGCCGCCACGTAGCGGGCGGTGGTGGTTGCCGTACCGGACAGCGTCTGCAGGAAG
TTGAGCGAGGTGCGTTCGGCGCTGACCAGGCTGCGGCTGCGCCCATGCAGCAGGGCCAGC
ACGGTGCCTGCGGTGACCGCGTCGCCGTCGGAAACCTGCCATTCGATGCGTACGTCCGGG
TCGAGCGCGCGGTGGGTGGCGTCGAACCAGGGGCGGCCGGCGATCACCCCGTCCTGCTTG
CACAGCAGGTAGGCGCTGTCGGCCTGGTCGGGCAGCAGGGCGGCGGTGACATCACCGCTG
CCCAGGTCCTCGGCCAGTGCACGCGCGACATCGGCGGCGACAACGGCCGCATCCGGCGTC
GGCAGCGTGCTCATGCGGTCGGGAAATCGGCGATCTGGGCGGTCGGGATGGCTTCCTCGG
CCAGCAGCACCGGGATGCCGTCGTCGACGCGGAAGACCTGCTTGCGGTCGCGGGTGACCA
GCGCTTCGCGCAGCGGCTGCGCCAGCGGGTTGCCATCGGCCTTGTTCACCGCGCCGGCGG
AAATGGCCTTGTTGAGGGCTTCCAGGCCCTTGCCATCCAGCAGGGACAGGGGCTGGCGGG
TGTCCGGCGACACCAGCAGGTCGAGCAGCTTGCGATCCATGGTTCTTCGTCTTGCGTGGA
AGATGGCTAGAATACGTCTTTAAGGCAGGTGACGGCCAATGACCCCCAACCCGATCGCGC
CGCTTGTCGGCATCGTCATGGGTTCCCGTTCCGACTGGGAAACCATGCAGCACGCCGCCC
AGAAGCTTGAAGCCCTGGGTGTTCCGTTCGAAGTGAAGGTGGTGTCCGCGCATCGGACGC
CGGATGTGTTGTTCAGTTACGCCGAGCAGGCGGGCCCGCGTGGCCTGCGCGCGATCATCG
CCGGTGCCGGCGGGGCCGCCCACCTGCCGGGCATGATCGCCGCCAAGACCGCCGTGCCGG
TGCTGGGCGTGCCGGTGCAGTCCAAGGCCCTCAACGGCATGGATTCGCTGCTGTCGATCG
TGCAGATGCCGGCCGGTATCCCGGTCGCCACCTTCGCCATCGGCAATGCCGGCGCGTCCA
ACGCGGCGCTGTTCGCCGCCGCGATGCTGGCCAGCGACCAGCCGGCGATCGGCCAGGCGC
TCGACGCCTTCCGTGCACGCCAGACCGAAGACGTGATGGCCCACGACGATCCGCGCCAAT
GAGCCTGACCGTCGGCATCCTGGGCGGCGGCCAGCTCGCCCGCATGATGGTCCTGGCCGG
TGCGCCGCTGGGGCTGCGCTTCGAACTGTATGACCCGGCGGCCGACGCCTGCAGCGGCCC
GCTGGCGCCGCTCACCGTCGGTGCCTTCGACGACCGCCAGGCGCTGGCGGACTTCGCTGC
CAAGGTCGATGTGGTCACCTTCGATTTCGAGAATGTGCCCGCCGACAGTGCACAGTTCCT
GGCCGACCGCGTGCCGGTCTACCCGCCGCCGGCCGCGCTGGCGGTGGCCCAGGACCGGTT
GAGCGAGAAGACCCTGTTCCAGCAGCTGGGTATTCCGCTGCCGGCCTTCGCTGATATCCG
CAGCCGTGACGAGCTGGCGGCGAAAGCCGTCGAATTCGGCCTGCCGTGCATCCTCAAGAC
CCGCCGCCTGGGCTACGACGGCAAGGGCCAGTTCCGCCTGCGCAGCGAAGCCGACATTGA
TGCCGCCTGGGATGCGCTGGGTGCACAGGTCGAGCGCACCGGACTGATCCTGGAGGGCTT
TGTGGCCTTCCAGCGCGAGGTCAGCGTGGTGGCCGTGCGTGGCCGCGATGGCAGTTTCGA
AGCCTGGCCGATCACCGGCAACTGGCATGTCGACGGTGTGCTGTCGGCCAGCGTGGCCCC
GGCCGTGCTGTCCGCCGCCGAGCAGCAGGCAGCCATCGGCTATGCACGCCGTGTCGCCGA
ACACCTGCAGTACGTCGGCGTGTTCGCGCTGGAACTGTTCTGCCGCGATGGCGAGCTGCT
GGCCAACGAGATGGCGCCACGCGTGCACAACTCCGGGCACTGGACCATCGAAGGCAGCGA
GACCTCGCAGTTCGAGAACCACCTGCGCGCCGTGCTGGGCCTGCCGCTGGGCAGCACCCG
CATGCTCGGCCATGCCTGCATGCTGAACTGGCTGGGCCGGATGCCCGACCCGTTGCCGGT
GCTGGCCCAGGCCAGTGGCCACTGGCATGACTATGGCAAGGAGTCGCGCGAAGGCCGCAA
GGTCGGCCATGCCACGTTGCGCGATGACGATGCCGCAGCACTGGCCGACGCGTTGGACCA
GGTGGGCCTGGAACTGGACCGCCAGGCCCAGGTGGCACCGGCGGTGTACGCGCTGCGCAA
CCGCTGAGTCCGGTAGTGCCGGCCGCAGGCCGGCAGTGCAACGGTGTGGCGCACCGGTGC
AGCCATCGGCGCAACATTCCCGGTGGTAGCGTGGAGCTCCTTTCACAGGAGTCACGACCA
TGCTCGACTGGAATGCCTACCGCAAGGAACTGAAGGGCCGCATCGGCGAGATCGGCAAGC
TCTCGCCGGATACGGTCAAGGGCTACGCCACGCTGGCCAATGCCGGTGCCCAGACCAACC
ACCTGGATGCCAAGACCCGGGAGCTGATCGCGCTGGCGGTGGCGGTGACCACCCGCTGTG
ACGGCTGCATCACCGTGCACGTGGACGCGGCGCTGAAGCATGGCGCCAGTCGCGAGGAAA
TCGCCGAGGCGCTGGGCGTGGCGGTCTCGCTCAACGCCGGCGCCGCGCTGGTGTACTCGG
CGCGGGTGATGGATGCGGTGGCCGCGCACGAGAGCGCGTGAAGCTTCATCTGTAGAGCCG
AGCCCATGCTCGGCTGCTGTCCGGCCAGCCGAGCATGGGCTCGGCTCTACAGGGGGTCAG
CGCAGCTGGCTCTCGGCGAATTCCCAGTTGACCATCTGCCAGAACGCGTCCAGGTAACGC
GCGCGGTCATTCTGGTAGTCGGTGTAGTACGCGTGCTCCCACACGTCGCAGCACAGCAGC
GGGGTGCTGTCGCCGGTCAGGGGCGTGCCGGCGTTGCGGGTGGCCTGGATGCCCAGCTGG
CCCCCCGGGTGCTGCACCAGCCACACCCAGCCCGAGCCGAACAGGCCCAGTGCAGTGCGG
TTGAATTCCTCGCGCAGGCGCTGCGCGTCACCGAACTGGCGCTTGACCAGCTCGCCCAGC
CGGCCCTGTGGTTCGCCGCCGCCGCGCGGGCGCAGGCACTGCCAGTAGAAGCCGTGGTTC
CAGGCCTGGGCGGCCGCATCGAACAGCGTGCCCTGGGCATGGCGCACGATCTCTTCCAGC
GACGCCTCCTCCCACTCGGTGCCGAGGGTGCCGGCGTTGACCGCGTCGACATAGGCGCGG
TGGTGGCGGCCGTGATGCAGTTCCACGGTCTGCGCGGACAGGTGGGGCTGCAGGGAGCCG
GAGAGATAGGGCAGGGCGGGCAATTCGACGGGCATGTGCAGGTTCGTGGCCAGGGGACGG
CGGCAGCCTGTTCCATCCGCTTACAATGGCGGCTACCGTGGGCAGTCTAGCCGACCATCA
CGGTCGGGTTGTCCGGCGAAGCAAGGAGTGTGGTTGTGGCGGTGATGCAGCAAATCCAGG
CCGAGGTCGATCGTTACCCGCTCGTGCTGTTCATGAAGGGCACCCCGCAGTACCCGATGT
GCGGCTTTTCCAGCCGCGCCGTGCAGGCGTTGATGGCTGCCGGCGCCGTCACCCTGCGCA
CCGTCAACGTGCTCGAAGAACCGGAGATCCGCGCCAACCTGCCGCGCTTCTCCAACCTGC
CGACCTTTCCGCAGCTGTTCATCAACGGCGAGTTGATCGGCGGCTGCGACATCGTCATGG
AACTGTTTGAATCCGGCGAACTCAAGCGCATCGTCGAAGAGGCGACCCAGGGATGAGTGC
CTGGCCGTCGACGTCACCGACTGACGGGGCGCTCGATGGCCGCCCGTTGCAGGACCGCGT
GGTGCTGGTTGCCGGTGCCGGCGGCGGGCTGGGCAGTGCGGCGGCGATTGCCGCTGCGGC
GGCCGGGGCTACCGTGGTCCTGCTGGGGCGCAAGCCGCGCCGGCTGGACCGGGTCTATGC
CCAGGTCCAGGCGGTCGGCCCGGAACCCCTGCTGTACCCGATGGACCTGGAGGGTGCCGG
CCCCGATGACTATGCCGAACTGGCCCAGGCCCTGCAGCGTGAGCTGGGGCGGCTGGATGG
CCTGCTGGTCTGCGCCGCGCATTTCCCCGGCCTGACCCCGTTCGAGCTGGCCGACCCGGC
CAGTTTCGCCCGCGCGGTCCATGTCACCCTGACCGCCCCGGCCTGGCTGGCCCAGGCCTG
CCTGCCGCTGCTGCGGCAGCGCGAGGATGCTGCCCTGGTGTTCGCGGTCGATGCCCCCGA
ACGGGTGGGGCAGGCCTACTGGGGTGGGTATGGCGTGGCCCAGCACGGCCTGCGTGGCCT
GATCGGCAGCCTGCACGATGAGCTGGGTCGCAGCCCGGTCCGGGTCAGTGGGCTGTACCC
GGGGCCCCTGCGCACGGCACTGCGCGCCCGCGCCTATTCCGTCGACCAGGACCCGGCTGC
GCAAGGGCCCGAAGCGGCCGCCGCTGCGGCCGTCATCCTGTTGTCCCCGGCCGGCCATGC
CTGGCGGGGGACGATTCTCGATGCCAGCGGGGCAGTTCCCCGCGAGTGAGCCCCGGGGAA
AGGCGGAGTGAAGAACCCGTCACGATTGCGTTGCGAACCGGTGCCGTTTGTCGCACAACC
GTCACATTGATGGCGTAGCGTGTTAATCTAGTGTTAACCGTTATGGCTGCCTTCAGCCAA
GCGGTAGGGAACCCCAGATAACTCTCCGACCAGCCACCCGCAGGGCTGTTTGGATGCGCT
TTTTTTTCCGCCATCGCCAACTCGCATCGAGGCTACCGAAAAATGACCCACCCACTCCGG
ATGTCCAAGCTTACCCTTGGTCTCGTGGCTGCACTTGCTGCCGCTCCCGCCTTCGCCCAG
AGCAGCACCTCCGCCGGTGTCGGCGGCCAGGTGATGTCCGCTGCAGGCCAGCCTGTCGCC
GGCGCTGAAGTCACCATCACGCACACCGAGTCGGGCACTGTTTCGCGTGCTACCACCGAT
GCGTCGGGTCGGTACAACGCGCGCGGCCTGCGCGTGGGTGGTCCGTACACCATCACCATC
ACCAAGTCCGGTGAAGGCACCAAGACCGAGGAAGGTGTCTACCTGAACCTGAACCAGGTC
AACACCGTCAACGCCAACCTCGGCGGTGATCTGGCTGCGACCAACCTGGACGCGGTGAAC
GTTGTTGCCACCGCCGGCGGCCTGGACCTGTTCAGTGCCAACAAGATGGGCACCGGCACC
AACGTGACCCGCGAAACGATGGATGCGCTGCCGTCGGCCAGCCGCAACATCCAGGACTAC
GTCCGTCTCGACCCGCGCATCTCGCAGGTCAGCAAGGCGGACGGCGCGATCTCGGCTGGC
GGCCAGAACACCCGTTACAACGCCATCCGCATCGACGGCATCAGCGCCTCCGATCCGTTC
GGCCTGGGTTCCAACAACCTGCCGACCGAGCGTCAGCCGGTGTCGATGGACGCCATCCAG
GAAATCAACATCGACCTGGCCAACTACGACACCACCATCGCCGGTGGCACCGGCGCGGTG
ATCAACGCCGTGACCAAGTCGGGTACCAATGAATTCCACGGCACCGTGTACGGTTCGTAC
CGCGACAAGGACATGGTCCGCTCGCGCCTGGAAGGTGACAAGCAGGACTTCAACGGCTTC
GAGGACGAGAAGACCTATGGCATGACCTTCGGCGGCCCGATCGTCAAGGACAAGCTGTTC
TTCTTCACCAACTATGAAAAGTACGAGCGCTCGGCTGCCGGCGTCGCCCTGAGCGACACG
CCGATCGGCCGTGGCACCATCACCCAGCAGCAGATCACCGATGTCCAGAACTTCCTGGGC
AAGCTGGGCTACGACCCGGGCAGCCTGACGGCGCCGAACAGCAAGACCGAGATCGAAGAG
TATGCGGTCAAGCTGGACTGGAACATCAACGAGAACCACCGTGCGGCCCTGCGCTACAAC
AAGATGGAGCAGAACGTCGTTCGCTTCCCGCAGGTCAGCAGCAGCGCCATCTCGCTGAGC
AACTTCTGGTACCAGCAGCCGACCCAGTACGAAACCTGGATGGGCGAACTGTTCAGTGAC
TGGTCCGAGAACTTCTCGACCGAGTTCAAGGTCTCGCACAAGGATTACTCGGCCAACCGC
GTCCCGCTGGTCGATATGCCGCAGATCCGCATCAAGTCGGGCAACGATTCACTGTACGTC
GGTACCGAACAGAACACCCACGTCAACATCGTCGAGTCGAAGGAACTGAGCGCCTTTGGT
GCCGGTACCTGGTACATCGGTGACCACACGGTCAAGTTCGGCTTCGATTACTCGAAGAAT
GACCTGATGAACTTCTACGGCCGCAACCTCAACGGCGTTTACGAATTCAACAGCGTCAAC
GATTTCCTGGCGGGCAAGGCTTCGCGTTACCAGCTGCGTGCTCCGCGCGCCGATGGCAGC
CGCAGCGACATCCCGGCCGACTTCACCCTGAAGAACACTGGCGTGTTCGTGCAGGACACC
TGGGCGATCAACTACAACCTGAACCTGATGTTCGGCGTGCGCATCGACATGCCTGACTTC
AGCACCCAGCGCCTGTACAACCCGCGCATCGAGCAGCTGTACGGCTTCAACAACACCAAG
CTGGTCGACAAGAACCTGGTGCAGCCGCGCGTCGGCTTCAACTACACCTTCGACAGCGAT
CGCCCGACCCAGCTGCGCGGTGGCGTGGGCCTGTTCGGCGGCGCCGCCCCGAACGTGTGG
CTGGCAGGTGCCTACCAGAACACCGGCCTGAACTACATCGAGTACGACGAGCGCAGCATC
CCGGCCGGTGCCTTCACTCCGGACGGCAACAACCCGTACATCCCGGCCGGCGGCCCGGCT
TCGGCCCGTCAGAACGTCGACATCATCGCGCCGGGCACCCGCCTGCCGTCGGTGTGGAAG
GCCAACCTGGCGTTCGACCATGAGCTGCCGTGGTACGGCATCGTGGCATCGGCCGAAGTG
CTGTTCACCAAGGTCAAGGACGGCATCTACTTCGACCGTCTGGACGTGTCGGCGCCGACC
GCCTTCGGGCAGGATGGCCGCGCGATCTACTGGAACGCTGCTGGCCGCAACCAGGCCAAT
ACCCGTATCGACAAGGGTGTCGACTACGGCATGTCGACCGGTACCAAGGGTGCGGTTGAC
CGCGCCAACCGTCCGTCCGACATTGGCGACGTTCTGGTCCTGCGCAACACCGACAAGGGC
CGCGGCACCCAGGCCACCTTCTCGCTGGCCAAGCCGCTGACCGAGAACTGGGGCTGGTCG
CTGGGTTACACCTACACCAAGTCGACCGAAGTCAGCCCGCTGTCCAGCTCGCAGAACACC
TCGAACTGGAACAACACGCTGATCTTCAATGCCAACGAGAACGTGGCCTACAACTCGCGT
TACGCGATGAAGGACCGTATCACCGGTACCCTGGAGTGGAAGCACAACTTCTTCGGTGAC
AACGCCACCCGCGTCGGCCTGTTCTACGAAGGCCGTTCGGGCCGTCCGTACAGCTACATC
TTCTACAACGATGCCAACGGCGACGGTGCTGCCACCAACGACCTGTTCTACGTGCCGAAG
GGTCCGGGCGACGTGCTGTTCACCGGCGGTGCCGCGATGGAGAAGCAGTTCTTCGATTGG
CTGGCGCAGAACCCGGAACTCGATGCCTACCGTGGCAGCGTGGTCCCGGCCAACCGCCAC
CGCGCCTCGTGGGTCAACAGCTTCGACGTCCGCGTCAGCCAGGAATTCCCGGGCTTCATG
AAGGGTCACAAGGGTGAAGTCGCCCTGGACATCATGAATGTCGGCAACCTGCTGAACAAG
AAGTGGGGCCTGATCGACGACTACGGCTTCTACTCGACCCGTCGCGTTGCCAACTACGCA
GGTATCGACCCGGCCACCGGCAAGTACGTGTACTCCTTCACCGGTTCGACCGACAACCCG
TCGGTGCAGGAAAACAACAACGACAAGGGCAATACCGCCGTGTCGCGTTGGTCGATGCAG
CTGACCCTGAAGTACAAGTTCTGATCCATCAGCGCTTGAAGTGGTAAGTGGAAACGGCCG
GGGAAACCCGGCCGTTTCCCGTTCAGGCGAAAGTCCTTGCGGGGTGCTGGGCAACGGCGT
AGCATCTGGAAATGTGCGCGGTGCCAATGCCGCCGATGCGGTCCCGGACAGGCGAACGCG
GGCAGCACACATCCAACGGTCGGGCTTCCCGGCCGTTTTGCTTTTTAAGGGGGCGGCAGT
ACAGTCGGAAACCTTGAAGGAAGCGAAAAATTGGATATGACCACGAACGAAAAATCAGCC
CGTGCACTGCCGGTGCAGGATGCGCGGATCTACCCGCGCGGTGGGCTGGATGTGCTGTCG
CGCGCCGAGGTCGCACGCCTGCGCGATGCCTCCGCCGGCGGCATGCATGAGCTGCTGCGC
CGCTGCGCGCTGGCTGTGCTGACCAGCGGCAGCGCTTCGGACGATCCGCGCGCGGCGCGC
GACCTCTACCCTGATTTCGACATCCAGGTGGCGCAGCAGGATCGCGGCGTGCGCATCGAC
CTGGTCAACGCACCGGCGATGGCCTTCGTCGACGGCGAGATCATCCGCGGTGTCGCCGAA
CTGCTGTTCGCCGTCGTGCGCGACCTGGCCTACATGGCCATCGAGATGGGCCCGGCCTAC
GCGGCCGAGCTGGAGTCGTCCGAGGGCATCACCAACGCGGTGTTCGGCCTGCTGCGCAAT
GCGCGCATCCTCAACCCGGGCGATCCGAACCTGGTGGTGTGCTGGGGCGGCCATTCGATC
TCGCGCGACGAGTACCTGTACACCAAGCAGGTGGGTTACGAGCTGGGCCTGCGCGGCCTG
GACATCTGCACCGGCTGCGGTCCGGGCGCGATGAAGGGCCCGATGAAGGGTGCGACCATC
GCCCATGCCAAGCAGCGCCGCACCGTCACGCGCTACATCGGCCTCACCGAGCCGGGCATC
ATCGCGGCCGAGTCGCCGAACCCGATCGTCAACCACCTGGTGATCATGCCGGACATCGAG
AAGCGCCTTGAGGCCTTCGTCCGCATCGGCCACGGCATCATCGTGTTCGCCGGTGGCGTC
GGCACTGCCGAAGAGATCCTGTACCTGCTCGGCATCCTGCTGCGCGAGGAGAACAAGGAC
CTGCCGTTCCCGCTGATCCTTACCGGCCCGACCGTGGCGGCGCCGTACTTCGAGCAGATC
GACCGCTTCATCCGCCTGACCCTGGGTGATGAGGCTGCCGAGCGCTACGAGATCATCATC
GGTGACCCGGTCGCGGTGGCCAAGAAGATGGCCAACGGCATCAAGCGCGTGCGCGAGCAC
CGCCTGGCGCAGAAGGACTCGTTCTTCTTCAACTGGTCGATCGAGATCCCGTGGGAGTAC
CAGCAGCCGTTCGTGCCGACCCACGAGGCGATGGCCGCGCTGGACCTGCACCACGGGCGT
GCGCCGCACGCGCTGGCGGCCGACCTTCGCCGGGCGTTCTCGGGCATCGTCGCCGGCAAC
GTGAAGGAGGACGGCATGCGCCGCATCGAGCAGTTCGGGCCGTTCCAGATCCACGGGGAT
CCGGACATGATGCAGGCGCTGGATGCGCTGCTGCGCGCCTTCGTCGAGCAGCGCCGGATG
AAGATCTCCGGCGAATACCAGCCCTGCTACCAGGTGCTGGCCTGAACCCGGGCCGGCGCG
ATGGGGATCGCGCCGGCACGGGCAGGGGAGGGCGGGTCGTCAAGCCTTTGACGCCCGTCG
CCCCGGATTGACCGTTCATCCTGCCGCCGCTTGCCGGTGGCGGGACGATGGCCCATCGTG
GCCACCAACACGCTGGGGAGCGTCCAATGTCTTTGCGCCGGCAAAACGGTTTCACGCTGG
TTGAACTGATGGTCACGCTGGCCGTCTTCGTGATCCTGGCGTCGATCGCCTATCCGAGCT
TCCGCGGGATGATCCGCTCGAACCGGCTGGCGACCGCCAACAATGAACTGATCGCGCTGG
CCAACCTGGCCCGCAGTGAAGGCATCCGCAACAGCAACGGTGGCGGTGTCTGTGGCAGTG
CCGATGGCAAGGCCTGTGATGGCGACTGGTCCAAGGGCGTACTGGCCTGGTCGGACCTTG
ATGGCGACGGTCAGATGGGCAGTAATGACGTCGCGCTGCGCTTTTCGCAGGGCAACCCGC
AGCTGAGCGTAGTCGGCCCGCCGGGCGCGGTCATCGCCTTCGACGGGCGCGGCCGGCGCA
GGGCGGTCGCTGATCAGACCCTGGTGCTGTCGCCGGATGCGTGCAAGGCCGGTGAATCGA
AAAGCACGTTGACGATCAACCAATCCGGCCAGGTCCGGGTGACCAAGGGAGCCTGCTCAT
GAGCCGCCGCAACCTGGCCCGCCCGCGCTCGTCGCAGGGTGGCTTCAGCCTGATCGAAGT
GATGGTGGCGGTGCTGATCCTGGCGTTCGGGCTGCTGGGCTTCGCTCTGCTGCAGACCAC
CAATGTCCGCTTCGTGCAGAGCGCGAATTACCGCACCCAGGCCACCAACCTGGCCAACGA
CCTGATTGAGCTGATGCGCGCCCAGCGTACCGACACGCTGGCCGGTGGCGCCTATTCCTC
TGCCTCGTTCTCGGCCGGCTCGGTGAAGCCCAGCGGCGTCTGCGCCTGGCCGACCGGCGC
TGCCGTGACGCCGAAGACGAACGTGGCGCGCTGGCAGTGCGAGGTCGCGCGCACGCTGGG
CGAGAAGGCCAGCGCGCAGGTGACCTTCGTGCAGAGCACCGGCCAGGTCACCGTGGCCAT
CAGCTGGGGTGACCAGCGCTGGGATCCGAAGGATCCCGACAGCCTTACCACCTTCGGCCT
GACGACCTTCCTGTGAACGCGCCCATGAGTCCAATTTCGCGAGCCCGAGGCCTGTCGCTG
ATCGAACTGATGATCGCCATGGTCATCGGCCTGGTCCTGATGCTGGGCGTCACCCAGATC
TTCATCGCCTCGCGTGCGGCGTCGCGCCTGTCCGAAGGCGCGGCCCGTACCCAGGAGAAC
GCGCGCTTCGCGCTGGATTTCCTGCAGCGTGACCTGCGCATGGCCGGCCATTTCGGTTGC
GTCAACGACCAGGCCCACGTGGTCAAGAACACCGGCGATGTCGGCTACCACCTGGGCATC
AGCTCGGGCAGTGGCGACCCGCAGGATTTCTCGGTTCCGGTGCAGGGGTATGAGGCAGCA
GGTACGGCGCCGGGCGCCACGCTGACGCTGGGCCGTGCGTGGAGCGCGGCGCAGTCGGTA
CCGAAGAGCATCACCAACCTCAAGCCGGCGCCGTTGCCTGGCAGCGACATCCTTGTGCTG
CGCCTGATGAGTCCGGAAGGGGCCGTGGTGACCGGCATCTCCGTGGCCGCGGGTGCGACC
ACGCTGACCGTCTCCAGTGATGGCATGGCCCGACTGAAGGCCAACGCCGCAGGTACGCCG
ACGGTCTTCGGCATAGCCGACTGCACCCGTGCCGACGTCTTCCCCGCCACCATCAGCGGT
TCGACCTTGAAGGTGGACAAGGTCGACCTGAGCAACTATTCGATCAACAACGCGATGACC
ATGCTGTATCGCGCCGATGGCATGGCGTACTACATCGCGACCAATCCCAATGGCGAGCCG
GCGCTTTACCGGGCACGCGCGAATGGCGCCGGCGGCTACGCCGATGGCGAGGAGCTGGTG
GAAGGCATCGAGAACATGCAGTTCCTGTACGGACTGGATGCCACCCCGGATATCGCCCTG
CCCACGCCGCCGACCGGTCGCATCGTCGACCAGCGCGTGGCCAGTGCGGTCAGTACCGGT
ACCGATGCCACCGCCGCAGGGCAGTGGCGCCGCGTCGGCATGGTGCAGGTCGGCCTGCTG
GCGCGCAGTCCGCAGCGTGCGTCGGCCGAAGCGCCGGGCAGTGCGGCCACGTATCCGGCC
ATCCTCGGGGTGGGCTTTGCCCCGGCCGATCCTTACGACCAGCGCCATCGTGGCGCCTAT
GAAGCGTCCGTTGCGCTGCGCAACCGCTTGTTCGGGAACTGACGACCATGCGCACTCATC
CTTCCTCCCGACGCCGTCCCTTCGTTGCCCAGGCACGACAGCAGGGTGCCGTTCTCTATG
TCGCGCTGATCATGCTGGTGCTGCTGGCCCTGCTGGGCGTGATCGGCATGCAGGTGGCCG
GCATGCAGGAACGCATGGCGGCCGGCTACCGGGCGACCAACATGGCGCTCCAGAACGCGG
AAGGCGCGGCACGCAGCGCCGAGAACGCCGTGGAGAACATCGCCAACCGCAAGGATGCCG
GCGCCAATCCGGCCGTGGCCTCCTCCGACATCAACCAGCAGTGCGATGACGGCTTCGACC
CCTCGGCCTGGGTCGCGAAAACCAAGCTGGGCAGCAAGCCGGCCATCTATGTCCGTGAGA
TCCAGGGCTGCATCCAGGGGGAGGGTGCGCTGGACATGGGCAAGTCGGTGGAGAAGCCGA
CGCCGGTCTACCAGATCACGACCTATGCCGGTGATACCACCAGTGATGCGACGTCGCGTG
CGGCGATCGATACCGTATTCAAGCTGTGAGGGTGGGGAGCCCATGAACACTCGCAACCGC
AGGATCCTGGCAGGCGTTGGCCTTGCCGTCTTGGCCGCTGGCGGCTATCTGGCGCATACC
TTGTTTGCCGCACAGGCGCAGGGCGTGCTGGCACAGGAGCCGATGAACGTGCAGACGCGC
GCGACACCGGCGTTCATCATGGCGGTGGACGATTCGGGTTCGATGAACTTCGAACGCATG
TTCCCCGGTGGTGACGGCCGCATGCGCTGGAACAGCAACACCAACAGCTTCTTCAACAAC
GATGGAAGCTTCTTCAGCGTGGGCTCGGCGTGCGCCAGCAACTCGGTGGACTGTTACCTC
TACCTGTATCCGCACGCGGAGTTCAACAAGGAATACTCGCCAGGCCGCGCCATTCCGCCG
CTGGATATCTACGGCTTCGCGCGTTCGCATGTCTACAACGCCAGTTACTTCAACCCGGCA
GTGACCTATCGGCCGTGGACCAATGCCGATGGCACGCTGTGGGCAGATGCCTCCATCACC
CAGACCCGCGCCGATCCCCGGTCCGGCCAGCGCGGCTACAACGCCGTGTACAACATGACC
GTCAATCGGGCCGACACGTCGGAAAAGTTCCAGTTCGTCAACGGTATGCGGATTCCCGAC
CTTTCCGGTACCGGCAATGAATACTATGTCGACAGCTGGTGGGATGGTGGATGGAAGACC
GCCGCGATCAGCAACACCGGCAATACCACATACTCCATCAGTTATTTTCCGGCGACCTTC
TACCTGCCGGCTGCAGCGCCTGCACCGGACGGATACAAGACCGACGACGCCAGTCGCCCG
GTGATTACCGGTGCCTGTGGTCCGGGCTGCAACCTGCGTCGCTACCAGATCAAGCCGGGC
AATTACTCGAGTCCGGCCGCCTACAACGCCGCGATCCAGAATTTCGCCAACTGGTTCCAG
TATCACCGCAACCGCGTGCTGGCCATCGTCGGTTCGTCGACCGCCGCCCTGGTGAGCGTG
GATACGATGCGGGTGGGCTACTTCACCATCAACAAGCTCAGCAACGCGACCATGTATGAC
ATGGTCACCAACCGAGCTGACCTCTACAAGCAGATTTATGCGCTGACGGCCAACGGCGGC
ACGCCCAACCGTCGCGCGGTGGAGTATCTGGTCGACCAGTTCCGTCGTACCGACGCCGAT
GCCCCCGTGCAGCTGGCCTGCCAGCGTAATGGCGGCATGCTGTTCACCGATGGCTACACC
AACTCCGGCAATGCACCGAGCGCGTCCTTCGGTGACGCCGACTCGGTGAACTCGACCCAC
CTGCCGTCCATTCCGTTCTCCGACGGCTACAGCAATACCATCGCCGACATCGCCGCGGCG
GCTTATGCAGGCGCCCGGACCCCCCTGCGCACCGGGACCAGCTTCCCGGCGGGGCAGGTG
CCGGTCAGTGACAAGTGCAGCTCCCTGGACAAGAGCAGCCCGGACTGGAAGCGCCTGGAC
TGCCAGACCGACCTGCACATGAACTTCTACGGCGTGACCCTGGGCGCGCAGGGCAAGATC
TACGGCGTCAACCAGGCCGCAACCGCCGATCCGTACAAGACGGCGCCGAACTGGGCCGGC
AATGGCAATCCGCTGGACGTCGATGACGGTACCGTCATCGATGAGCTGTGGCATGCGGCC
GTCAACAGCCGTGGCGAATTCATCAACGCGCAGACCCCGGCGGACGTCACCGAGGCCATG
CGTCGGGTGCTGTCCTCGATCAGTGGTGGTGCGTCGCCTTCAGGCACGATCGGTATCAGT
GGTGCGCGCATCGGCACCGGCTCACTGGCGGTCACCCCACGCTATGACATCACCAACAGC
GGCACCGACTGGTCGAGCAAGCTGACTGCGGCCAGCGTCAAGGTCAACGCCGACCAGGTC
GCGGAGCTCACCGAGGTGTGGGAAGCCTCCAGCCGCCTGACGTCGTCCGGCCGCCGGATC
GTGGCCAACAAGCTGGGTTCGCCGGTGGACTTCAACAGTGCCCGTATCAGCCTGCAGGAT
CTGTGCAGCAAACCCGACGGCAAGTACGCGTCGATGCTGGTCTGCTCCACCGACAAGCTG
ACGACGATCAAGGCCGATCTGGCCAGTGCCATCAACTATCTCAGTGCCGACAGCTCCACC
GAGGTCCGCAACGGCGGCAAGTATCGTGACCGGACCACGCCGCTGGGTGACATCGTCAAT
TCGGCGCCGGTGGTCAGCTCGCCGCTGGACGACTACGGGTACCGCCAGCTCGGCGGCACC
TACGCCAAGAGCTACACCGACTACCTGGCGACCAAGGCCAAGTCCCAGCGGTACATGGTC
TATGTCGGTGCCAATGACGGCATGCTGCACGCCTTCGATGGCGGCATGAAGGCCGATGCC
AAGCAGGACGGCACCGGTGGCACGGAGAGCTTTGCCTACATCCCGGCCACCGCGCTGGGG
CACATGGCCAACCTGCTGTTCCCCTACAAGTCCGATACGGCCGACCAGACCTTCCGCCAC
CGCTATTACGTCGATGGCCCGATTGCCGTGGCCGATACCTACAACGGCACCGCGTGGCAG
ACCAGCCTGGTAGGCACCACGGGTGCAGGTGGCCGTTCGGTGTTCGCGCTGGACGTCACC
ACGCCGGGCAGCTTCGGCACCGGCAACGTGCTGTGGGAAATCAGCGACATCAACGCGTCG
CTGAGGGACGAGGTGCGCAACAACATCGGATTCGTGCTGGGCAAGCCGGTGATCGTGCCG
GTGAAGAGCGGCACCGGCGTCGCCTGGAAGGCGATCTTCGGCAATGGGTACGGCAGCGCC
AATGGCAAGGCGGTGCTGTTCGTGGTCGACATGGCCAGTGGCGACATCCGGATGATCGAA
GCCGTCGAGGGTACGTCAGGCGCCGGCATCTCCGGGAGCAACGGACTGGGCAATGTTGTG
GTTGTCGATCGCTGGACCGGTACCAACCAGGATGCGCGCGGCCGTGATGGACTGGCCGAC
ACCGTCTATGCCGCCGATCAGCGTGGCGCCGTGTGGAAGTTCGACCTGACCAGCAGTGCG
AACACCACGCTGACCGTGCCGATGTTCACCAGCCAGGTTGCCCAGGACTCCTCCACCAAG
ACCTACCGCCAGCCGATCACCGGTGGCATGACTGCTGCCACCGGTCCTTCGGGCGGCGTG
ATGCTCTATTTCGGCACCGGCAGCTTCTCCTTCACCAGCGACAAGGATGACAAGGCGCAG
CAGGCGCTGTACGCCGTGAACGATCTGTCGGGGAAGACAGTGACCTCGACGGTGACCGCT
GCCAACCTGGTCCCGTACACGGCCGCGGCCGCCACTGCAGGCGTTGATGAACGCAAGATC
ACGGCGGGGACGGCCCCGGCAAATGCCCGGGGCTGGATGATCCAGCTGCCTGCCGGCAAT
GGCGAGCGTGCGGTGGGCAACCCGATCCTGGTCAGTGGCATCGTCTTCATGCCGACCTAC
GTGCCCAACATGCAGTCGGTGGGCTGTTCGACCAGCGGTTCGAACTGGCTGTTCGGGCTG
TCGTCGATCAGCGGCTTGCCGATGTTGGAGAACGTGCGCTATGGCTCGCCGACCGGCAGC
CGGCCCGGGGCAGCGACCGCCGCCATCGCGTTGAAGACCGGAGGAACTGCGCCGGTCCGT
GACGTTTCGCTGTCGGTGCTGCCGCGTCCGACGGACAACAAGGCGCCGCCCGGAGGCAGC
TCCTGCTGGATGGCCGTCGGCGCGGCGGGCAGCCAGTCGCTGTATCTGCCTTACCCTTGC
GGTCGCCAGTCCTGGCGCCAGCTCCAGTAACCCCAGTGCGAGGATCCACGCTCATGTTGC
ACACTCACATGCCTCGCCGCGCGGCTGGCTTTACGCTGATCGAATTGATGATCGTGGTGA
TCGTCATCGGCATCCTGGCGGCGATCGCCATTCCGTCCTATCAGGAATACGTGCGCCGAT
CGCATCGTGCCGTGGTGAAGGCGGACCTGGCTGAGTACGCACAGCGCGCCGAGCGCTACC
ACACCAGCAACAACTCCTACACCGGCTACGCGCTGCCGACCAAGGTGTCGCCCCGTGATG
GCGGTACCGTGCGCTACAACCTGGACTACAAGGGGGATGGCACCAGCTTCACCATCACCG
CCACCCCGCAGGGCACGCAGGCCAAGGACAGCTGCGGCACGATGAGCGTGGACCAGGCCA
ACCGCAAGACGGCCGACGGTGGCGTTGCCAGTTGCTGGTGAAACAGGTGTTGATCTTCCT
GTAATCGACCAGTACAATGCGCCTCCCCGCCCGAATAGCTCAGCCGGTTAGAGCACTTGA
CTGTTAATCAGGGGGTCGTTGGTTCGAGTCCAACTTCGGGCGCCAGACACTGCAAAAGCC
GCGAGAAATCGCGGCTTTTGCTTTTCTGCGCAGGCAGTCAGCAGGGCGTATCGCGGTCCA
CGCGTTCACTTCGCACGCGGCCGCCATTGTTGACGATCAACGCACCGTGCAGCCGGTTGC
CCGCGCAGATGCGCAGGGTCAGGTTGGCCCCTGGGCTGCGTCCGTCTGCCTGGAAGAACA
GCTGGGGCCGCCCGCTGCTGGCCTGGGCAAGGATCGATATGTCCGAGCGCCCGGTGTGAT
GGTTCAGGATCGCCTCCGGCGACGTTGGCTCCCCGCGCTGGTCGCCACTGCGGTAGATGA
TCCAGCCGGCGCTCCAGTCGTCGCTGCAGTGCAGGCCGTCGATACTGGCGCAGAGGCCGA
TCAGCTCGCGTCTGCGCAATGCCTCGCTGCGCGCGCCGGCCAGGCTGGCGTGCAGGGTCA
GTTGTAGTGCATCGGCGCGTTGCCGCAGCAGCAAAGGCTGCAGCGCCGGCCAGGACGCCG
CCAGCAGCACCGCCAGCACGGCGATGACCACCAGCAGTTCGGTCAGGTGCACGCCCCGCG
CAGAGCGGGGGCCGAGGGGGCAGGGGGCATGGGTCGGGTGCATGCATCCAGCCTCCGCGC
CCGGCTGCGCGGCCGCCATCGGGAATCCCCGTGGCGGGCTGCCCGGCCACCCCTCAGCCA
GCCGTCACCCCTCGCCCCGTATACTCATCCTTCCCGGGAACTGGCAACACCATGAGCGAC
AGTTTTGAACTTGTCTCGCCGTATTCGCCGGCGGGCGACCAGCCCGATGCCATCGCGAAG
CTGACCAGCAACTTCGAGGCCGGCATCGCCAAGCAGACCCTGCTGGGCGTGACCGGCTCG
GGCAAGACCTACACCATCGCCAACGTCATCCAGAACATTCAGAAGCCGACGCTGATCATG
GCGCCGAACAAGACGCTGGCGGCGCAGCTGTATGGCGAATTCAAGGCGTTCTTCCCGCAC
AACGCGGTGGAGTATTTCGTCAGCTATTACGACTACTACCAGCCGGAAGCCTACGTGCCG
TCGTCGGACACCTTCATCGAGAAGGACAGTTCGATCAATGAACATATCGAGCAGATGCGG
CTGGCCGCGACCAAGACCCTGCTGTCGCGCCCGGACGCGATCGTGGTGGCGACGGTGTCG
GCGATCTATGGCCTGGGCGCGCCGGAAGACTACCTGTCGCTGCGCCTGATCCTGTCCAAG
GGCGAGCGCATCGACCAGCGCGACCTGATCAACCACCTGACCCAGCTGCAGTACACGCGC
AATGAGTACGAACTGCAGCGCGGCACCTTCCGCGTGCGCGGCGAAGTGATCGACGTGTTC
CCGGCCGAGTCGGACAGTGAAGCGCTGCGCCTCGAGCTGTTCGATGGCGAGGTCGAGAAG
ATCACCCTGTTCGATCCGCTGACCGGCGAGACGCTGCGCAACATGCAGCGCTTCACCGTG
TATCCGAAGACCCACTATGCGACCACGCGCGAACGCGTGCTGGCGGCGATCGAGACGATC
AAGGTGGAGCTGAAGGAGCGGCTGGAGCAGCTGTACGCGCAGAACAAGCTGGTGGAGGCG
CAGCGTTTGGCGCAGCGCACCCAGTTCGACCTGGAGATGATGGCCGAGGTCGGTTACTGC
AACGGCATCGAGAACTACTCCCGGCACCTGACCGGCAAGGCCGCCGGCGAGCCGCCGCCG
ACCCTGTTCGACTACCTGCCGGCCGATGCGCTGCTGGTCATCGACGAATCGCATGTGACC
ATTCCGCAGATCGGCGCCATGTTCAAGGGCGATCGCTCGCGCAAGGAAACCCTGGTCGAG
TTCGGCTTCCGCCTGCCGTCCGCGCTGGACAATCGTCCGCTGCGTTTCGAGGAATGGGAG
GAGCGTTGCCCGCGCAGCATCTACGTGTCGGCCACGCCGGGTCCGTATGAATACCGCGAG
GCCGGAGACGAGATCACCGAACTGGTGGTGCGCCCGACCGGCCTGATCGACCCGGTGGTG
GAGATCCGGCCGGTGGGTACCCAGGTCGACGACCTGATGAGCGAGGCCAACGCGCGCATC
AAGGCGGGCGACCGCGTGCTGGTCACCACGCTGACCAAGCGCATGGCTGAAAACCTCACT
GAATACCTCACCGAGCATGGCATCCGCGTGCGTTACCTGCACTCGGACGTGGACACGGTC
GAGCGTGTGGAGATCATCCGCGACCTGCGCCTGGGCAAGTTCGACGTGCTGGTCGGCATC
AACCTGCTGCGCGAAGGCCTGGACATGCCCGAGGTATCGCTGGTGGCGATCCTCGATGCC
GACAAGGAGGGTTTCCTGCGCTCCACCGGCTCGCTGATCCAGACCATCGGCCGCGCCGCC
CGCAACGTGCGCGGCAAGGCGATCCTGTATGCCGACCGGATCACCCGTTCGATGCAGGCG
GCGATCGATGAAACCGACCGCCGCCGCGCCAAGCAGGTCGAGTACAACGAAGAACATGGC
ATCGTGCCGCGTTCGGTGGCGCGCCCGATCGTCGACGTCCTCGAGGGCGCGCGTTCGGAT
GCCGCGGAGAAGGAAGCCAAGAAGGGCAAGGGCAAGGGCCGGGCGGGCGTGGCCGAAGAG
GCGACCGACTATCGTTCGCTGTCGCCGGCGCAGCTGGCTGTCCGTCTCAAAGCGCTGGAA
CAGCAGATGTACCAGCACGCCAAGGATCTGGAATTCGAGGATGCCGCGCGCGTGCGTGAC
CAGATCCGCCAGCTGAAGGAAGCCAGCCTGGGCTGAACGCGGCAGTGCAGCATCATCTTC
ACAAAAGTGTTGCGCTTCCCTGCCGGCATCCGTAATATACGCGGCCTGCACCGACGCAAT
CGCGGAAATGCAGAAGCAAAACGGGCGGTTAGCTCAGCGGTAGAGCACTACCTTGACATG
GTAGGGGTCACAGGTTCGAACCCTGTACCGCCCACCACGAAGTCCTCGCAAAAGGGCTCT
CGTGAACTGCAAAGCCCGGCCCTGGCGCCGGGTTTTTACGTAACAAGGCCAGCCTTCGGG
CGGCAAGAACAAGATGGGCGGTTAGCTCAGCGGTAGAGCACTACCTTGACATGGTAGGGG
TCACAGGTTCGAACCCTGTACCGCCCACCACCTGTTCCCGGCGTTGCCGGTGAAGCGGTG
GAAACGATGAAAGCCGGCCCTGGGGCCGGCTTTTTTTCTTTCCAGGGGCAGGACCCCGGC
GTTCCCGCGAAGCCACATTCCTGCAGGTTCAGTGGCGTGAAATCAGTGGGTGATGGTGAT
CGAACGCTGGATCCGCCAGTGGCCATCGACGCGTTCCCACAGCTGCGCTACACCTGCCCG
GGCCAGCGCAGCATGCGGGCTGCCGCCATGGTCGCCTGCCAGTTGCTGGCTGCCCAGGCG
CAGCACGCGGTCCTGGCGCAGGTGATAGAGCTGCAGGGGCAGCGCTTCATGCGTGTCCTG
CGGTCCTTCGGTGCGCAGGATCTGGCTGCGCAGGGCATCCTCGGTGGGCCCGCTGCCGTC
GCCGAACAGGCTGGAGAACAGCAGGACCAGGGCAAGCATCGGCATGGCACGGTGCTCCAG
CGGGAAAGTGCGTGCAGGCTGGCATGGCCGGCCGGGCACCGCAGCCGGCCTGCGACGAAG
GCGGGGATTGCGCCGCCAAAGGCGGGCAGGCGGCGATGAATCCGGGACGCGCAGGCGTAG
ACTCGGCGCTACCGCGCAACCGCGCCGTCACTTCAACGAGCTGCCGCATGAGCGATCACG
TCCCGGTGTCCAGGCCTAATCCGTTCCTGGAACGCCTGTTCGGCGGCAACATGCTGGAAG
GCACGTTCAAGGCAGTGATCTGGGTGGCGATCCTGTGCGCGCTGCTGGCGTGGACCACGC
TGCGCTGAGCGACGCTACCGCGTGGGCTTGGCTGCTGATGCAGTGAATACGGGTGCCGCG
GCAAGGGTGCGGCGGCAGTGTCCGTGCATGTGCCGTCAGGCGCTGAAGGCCTGGCGCAGG
CTGCGCAGGGTTGCCTGGCGGTGTTCCCTGGCCGTCGGCTCGCCCATCTCCAGTTCCTGC
AGGCGCAGTCCAACCAGGGTCATCGACAACGCATAGCCGCGTGCCGCGTCGGCAACGCGT
GACAGGCCCACTGCACGGCGTGCCAGTGCATTCACATGTTCAAGGTCGGGCATCAGTCCC
AGATAGACGCGCTCGGCGCTGTCCAGGTCGGGCGCGCGCAGGATCGCGTGGGCTTCGGTG
GCAGAGGAGACGGAGGCCATGGGGGTCCTTGTCCGTAGGGGGCGCTCGCTCAGAACGAGC
GCATCAGGGGAACGAAGGCCGACGTCTGCGTGCCACGTCGTGCCATCGGGCTGTCCTTCA
CTGCATCACCGAACCACTGGTTGGCCACCACGCCGGTGGCGCGCCATTTCGTGCCCAGTG
GCGTGCTGACCGCGATCTGCAGGCTCGGCGACGTGGTGCTGCCGGGGCGGTAGGCGGCAA
GGCCCGAGCGCAGGGCTTCTTCATCGCTGATGCCGTAGTAGTAGTCGAGCAGCCGTGCAC
TGGAGTGCACCACACCCGCCCGCGGCACCCAGGTGAAGCGACCCGCCTGGATCGGGTAGC
TGTAATGCAGGCGCGACTCGAAACCGCCGCCATGGCCGGTCACTTCGCGCATCACGCTGG
CCTCGACCATGCCCCAGTCGGCACTGTACTCGCCGTTGATGCCGGCCATGGCCGACATCT
GCCGGCTGTGCAGGCGGCGCAGCTGAGCATCGTTCACGTCGTCGGTCTTGAAGCGCAGCG
TGTAGGGCGTGACCGCCGCCGACAGGCGCAGTCCCTGGCCCTTGTAGAGGTACATGCCCA
GCGAGCCGGGGCTGGCGAAGAAGCGCTCGCCCTGCCAGGCAATGGCCGGTACCACCAGCG
GTTTGACGTCGTAGTGCGCGTACGCACCGGAGGTCGCGCCAGCGCTGATGCCGGCCTGTA
CGCCCGGGTTCTGCTCGGCAGCGTGGGCGAGCAACGGCACGCCGAGGGCAGCGGTGAACA
GCAGCGGGCGCAGCAGGGTCGGGGACAGCGACGGCATCGATCAGCCACGTTGCGGAGGAT
GGCTGCGCATGGTGAGGGGGCAACATTGTCAGAACATTGCGCCGGTGTGATCGGCACGCA
TGGGCGCAAAACCCTGGCGCCAGGCACTATGATCGGCAGCGTTTCCGGCAGACGAGTTCC
TGATGCGCATCCTCCTGGTCGAAGACGATCCTGATCTGTCCCGCGCCCTGCAATCGGGCC
TGGAGCGGCAGGGCGTGGTCGCCGACGTGGTCGGCAGCCTGGCCGAGGCCGCGCTCGCGT
TGCGCGAACCGGTGCACCAGCTGCTGCTGCTCGATCGCCAGCTGCCCGATGGCGATGGCG
CCGGATTCGTCGCGACGGCGCGTGCGCTGCGGCCGAACCTGGCGGTGATCATGCTGACCG
CCAAGGGCACGCTGTCGGACAAGGTCGAAGGCCTGGACGTCGGTGCCGATGACTATCTGG
TCAAGCCGGTGGCGATCGAGGAACTGATGGCGCGCATCCGCGCGGTATCGCGCAGGCCTT
CGGCGATGGTGACACCGAGCCTGCGGCTGGGGCGCCTCGAGTTCGATTTCGAATCGTTGC
AGGCGCAGGTGGAGGGCCAGCCTCTGGCGCTGCCACGTCGGCAGGTACTGGTGCTGCAGG
CATTGGCGATGCGGCAGGGGCGCACGGTCACCCGCAGTGCGTTGGAGGCTGCGGTGTACG
GTTTCGACGATGAGATCCAGTCGAATGCGCTCGACGCGCACATCTCCAAGCTGCGCAAGG
CACTGCAGCAGGCCGGTGCCGGCGTCGAGATCCACGTGATACGGGGCGTCGGCTACCTGC
TGGCGGAGGCCTGAGATGGCCCGTCCGATCCGTTCGATCACCCTTGGCCTGGCCTGGCGC
CTGTTCCTGGCGCAGGCCTTCACCGTACTGTTCGCGGTGGTCGCGCTGATCCTGACCTGG
GGTGACAAGGACTCCTGGGGCATGGACATGTTCGTTGCCGAGGCGGTGGCCAAGGCGGTG
CACAGCGAAGACGGCCGCCTGGTGCTGGACCAGGCGCGCTGGGACAAGCTCGATGCCAAC
GCCGGGGGAAATCTCTGGTTCGCCGCGGTGGACGACAAGGGCATGTGGCTGGAGCGCGGC
ATCATCCCCGCGATCCACGCGCCGATGCTCGCGCGGCTGCCGACCGTGGGTGCCACCGAG
CTGGGTTCGCTGGTACCGCCCTACCTGGACGTGGCGCGGGTGATGATTCGCAACGAGGAT
GGGCGCCGCATCACCGTGATGGTCGGTGGAGCACCCAAGGGCGGGCTGCTGGACGGTGCG
CTGATGGTGCTGCGCCTGATCGGCCTGTGGTTCTTCCTGCCACTGATCGTGGTCACCCTG
CTGGTGATGCCGACCGTGATCCACCGTGCCATGCGCGGTGTGCGCCGTTCCGCGCAGCAG
GCCAAGGAGCTGGACATCGGCCAGCCCGGTGCGCGGCTGGATGCGCGGCTGGTCTCCACG
GAAGTGGCGCCGCTGGTGGAAGCGTTCAACGATGCCATCGACAAGGTGCAGCAGGGCTAC
GCCGCGCGCGACAAGTTCCTTGCCGACGCAGCGCACGAGCTGCGCGTGCCGATCGCCGTG
GTGCAGGCGCGCCTGTCGCAGCTGCCGCAGGGCGAGCTGAAATCGCAGTTGCTGACCGAC
GTGGCGCGGCTGGGCAATGTTGCCGAGCACCTGCTTGATCTGCAGCGGCTTGACCGCAAT
GTCGGCGCATTGCAGCGGCTGGACCTGGCCCTGCTGGTGCGTGAGGCAGCCGCGGACCTG
GCGCCATTGGTGGTGGGCGCCGGCTATGGATTCGAAGTGGACGCGCCGGAAGCGCCGGTG
TGGATCCACGGTGACAGCCTGGCGCTGGGGCGGGTGATTGCCAATCTGGTACACAACGCG
ATCGTGCATGGTGGTGGCCGTGGCACCATCTGTGTGCGGTTGGACACGCGCGGGTTGCTG
GAAGTCAGCGACCAGGGCGCGGGCATTCCAGTAGGCGACCGCGAGGCGATCTTCGAGCCG
TTCCATCGCCTGCGCGCGGCGGGCAGCGGCAGTGGCCTTGGCCTCCACTTGGTGAAGGAG
ATCGTGCAGCACCATGGCGGCTCGGTCAGTGTCGGTGAGGCCGCGGGCGGCGGCGCAAGC
TTCCGGGTCAATTTCCATCGCGGCAGCGCGCGGCGCTGACGCGTTTGCGGGGCAAGTCCC
GATAGGCAACCTGCCGCCGGCAGCGGCAGGCTGGCCTCATGGCCATCGAGCGCTCCCCGT
CTCCCTTGCTGGGCAGTGGCACCGCTGGGGCGCTCACACTGGGGGCGTTGGGCTGCGTGC
AGCTGTCGCAGCTGCCGCCGCTGTGGGTCTGCACGGTGATGATCGTGCTTGGCATGGCCG
GGTGGGGCCTGCGATGGCGGGGGCGCCTGCCGGCGGTCATGCTGCTCGGTGCCGGATGGA
CGTCGATGCACGCGCACTGGGCAATGCAGGACCAGCTGCCACCGGGCCAACCGGCTCGGG
ATGTAGTGGTCAGTGGCCGGGTCATCGATCTGCCGGATCATCGGGCCGCGCACACCCGCT
TCCTGCTGCAGGTCAGCGAGAGCCGCGAACTGCCATCGCTGCGCGGCAAGCGCCTGCAGG
TCACCTGGAACGACGGCTGGCAAGGCAGGTCCAGCGCCGCTGCCGAGGGGCGGCGCAGGC
AGGTCCTGGCCGGTGCGCAGTGGCAGCTGGCGCTGCGTGTGCGGGCCCCTCGCTCGCGGA
TCAATCCCGGGGGTTTTGACAGTGAGCGTCATGCGCTGCTGCGTGGCGTAGCCGGCACTG
GAACGGTGAGGGCGCCGGCCAGCGCGCGTGAGCTGCAGGCCGGACATGGCCTGCCGGCAT
GGCGTGAGCGCACCAGCGCCGCCATCGCGCTGCAAGTGGCCCATCCGGCCGCCCGTTTCG
TGCAGGCGCTCGCCCTGGGCGACACGCGTGGCCTGTCCGACACCGATTGGGATCAGCTGC
GGGCGCTGGGGCTGACCCATCTGGTGGCCATTTCCGGATTTCATGTCGGGGTGGTGGCGG
GGCTGGGGGCGTTGCTGTGCCGAGGGCTGTGGTGGCTGTGCCCCCTGCTGGCCCGGCATT
GGCCACGTCCACAGGCGGCGGCCTGCGCCGCGGCGCTGTCCGCAGCGGGCTATGCGGTGC
TGGCCGGTGGTGAGTTGCCGACCGTGCGCACGGCACTGATGATCGGGCTGGTGGCCCTGG
CGCGCAGCGGGCGGCGCCCGCTCGGTCTCGTGCAGGGGCTTGCGCTGGCGGCGCTGGCGC
TGCTGCTGCCGGCGCCCCTGTCGGTGCTGTCAGCGGGCTTCTGGCTCAGCTTCGGCGGCG
TACTGTGGCTGGTGTGGTGCTTGCCGCAGGGACGTCCGCGCGGGGTGGCCGCCAACCTGC
GCGGGTTCCTGGCCGCACAAGGGGTGGCCAGCGTCGGCCTGTTGCCGCTGGGCATCGCCT
TGTTCGGTGGCACCGCCTGGCTGGGGCCGCTGGTGAACCTGCCGGTCATCCCGTGGTGGA
CATTGCTGGTGGTGCCCCTGTCGCTGCTGGGCACCGCCCTGCAGGCGCTGCACGACGGCG
CTGGGCGCTGGGCGTGGCGCGCGGCGGCGTGGCTGTTCGAGATCAGCTGGCAGGCCCTGC
AGCCACTGGCGGCGCACCCGCAGGCGATGTGGTGGCTGGCCGAGGCGCCGGCCTGGGCGG
TGCCGGCGGCGCTGCTGGGGGTGTTCTGGTGGCTGCTGCCACGGGGGGCCGGGGGCTGGC
TGGCTGGCCTGCTGCTGTGCCTGCCGCTGCTGTGGCCGGCGCGTGAGCGCCCGGCCGAGG
GGGAGCTGGAGCTGCTGGTGCATGACGTCGGCCAGGGCACGGCGGTGTTGCTGCGTACTG
CGCGGCATGCCCTCTGGTACGACGTGGGGCCGCCGAACGGGGGCGAGGGCAGCGAGCGGG
TCCTGGTTCCGTCACTGCGGGCCCTGGGCCAGGCGCCGCCCGAGCGGGTGCTGCTCAGCC
ACGACGATCTCGATCATGCCGGCAACCTGCCGAGCCTGCGTCTTCAGCTGCCGGGGCTGC
CATTGCTGGCGCCGCCGGGAAGTACGATCGCCGGGGCCGGCCGTTGCCAGCGCGGCCTGC
GCTGGCACTGGGATGGCGTCGATTTCCAGGTGCTGCACCCGGATGCCGGCAGCCAGCGGG
CCGAAAACGAAGACAGCTGCGTGCTGCGCGTGGCCGGTGCCCATGGCGTGGTCCTGTTGC
CGGGGGACATCGGCCGTCCGGCCGAACAGGCGCTGTTGCGGGCGTCTGCGGCGGCGCTGA
AGGCGGATGTGGTGCTGGTGCCGCACCATGGCAGCGGCGGCAGTTCCAGCGCGCCCTGGG
TGGCGGCGGTGTCAGCCCGGCTGGCACTGGTCTCCGCCGGCCACCAGAACCGTTTCGGCC
ACCCGCGCCAGGACGTGGTCCGGCGCTGGCAGGGACAGGGCGCCGAGGTGGTGTCCACTG
CGGAGTCCGGGGCGATCCGCGTATGGCTTGGCGCACAAGGGCTGCAGCTGCGTGAACAGC
GCATCCATGCATCCCGGTGGTGGGATGCCGCTGGGCGGGCGCGGTCGGCTGCTATCCTAT
CGCCGATCGAACAAGCGGCCGTTGGGCCGGAGGGTTGAAACGTGTGGGAACTGGTCAAGG
CCGGTGGCTGGCCGATGGTGCCGCTGCTGCTGTTGGGCGTACTGGCTTTGGCGATCATCC
TGGAGCGTTTCTGGTCCCTGCGGCGAACGGAGGTGCTGCCGCCCGGTCTCGGCCAGGAAG
TGCGCAACTGGGCCGCGCGCGGCAAGCTTGACCCCGCGCACCTGCAGACCCTGCGTGCCA
ACTCGCCGTTGGGTGCGCTGCTGGCGGCCGCGCTGGAAGCCCGCAACCGCCCGCGCGACC
AGATCCGCGAGCGCATCGAGGATACCGGCCGCCACCTGGTGCACCGCATGGAGCGGTTCC
TCAACGCGCTGGGCACCATCGCTTCGGCTGGCCCGCTGCTGGGCCTGCTCGGCACCGTGA
TCGGCATGATCCAGATGTTCCTGGGCATCCTCGACCATGGCGTGGGTGATGTGAACCAGC
TGGCCGGTGGCATCGGCAAGGCCCTGGTGTGCACCGCCACCGGCATGATCGTGGCCATCC
CGGCACTGATGTTCCATCGCTACTTCAAGGGCCGCATCCACGGCTACGTGGTGGAGATGG
AACAGGAGGCCAGCGCCCTGCTGGATACGCTCGACGGCCGCCCGGGGGTGATGAACCCGT
CCCCGTCGGCGCGCCCGGCCAACGCCGCTGCGGCGAAGGCCTGATCGATGCGTATCGGCA
ATGACCGATCCCAGGATGAGCCGCATATCGATCTGGTCCCGTTGATCGACGTCATCCTGG
TGCTGATCATCTTCTTCGTGGTCACCACCACCTTCGATGCGCGCTCGACGTTGCAGGTGC
AGCTGCCCACCGCCAGCCAGCAGCCCAACAACGAACCGCCGCGTTCGCTCAGCGTGCTGA
TCAACGCCGAAGGCCGTTATTTCATCAATGACCAGGAAGTGCTGCGCAGCGATGTCGAGT
CCGTCAAGCAGACCATCGTCGCCGTCGCCGGCAGTGATCGCAGCCAGCCCGTGCTGCTGC
GCGCCGACGCGCGTACTCCCTACCAGGCCGTGGTGACTGCGCAGGACGCGCTCGGTCAGC
TCGGTTTCCGTCGTATCGCCATTGCAACTGCGCCAGAGGTGCGTCCATGAGTTCCCATCA
CGCGCCGGTGTGGCCGATCTACAAACGTCTGCTGGGCTACACCCGCACCTACTGGGTGTT
CATGGTCGGCGCGGTCATCGCCATGGTGGTCGAAGCCCTCGCCGGCTACCACTTCACCAA
GCTGATGGAGCCGCTGGTCAACGAAGGTTTCGTCGATCCGCAGCCGCGCGCGGCCGTGGT
GCTGCCGCTGACCATCCTCGGCCTGTTCCTGATGCGCAGCTTGGCCACCTGGGTCAGCGA
CTACACGCTGGCCAAGACCGGCCGCAGCGTGGTCCGCGACCTGCGTGAGCAGGTGCTGCA
GAAGTACCTGCACCTGCCGTCGTCGCACTTCGATACCGAAGCGACGCCGGTAATGGTCAG
CCGCCTCAACTTCGATACGGAACAGGTCACCCAGGCCAGTGCCGACGCGCTGAAGACCGT
GGTCGCCGATACCCTCACCATCATCGCGATGCTGGCGGTGATGCTGCAGATGAGCGTCAA
GGTGACCCTGGCGATGCTGCTGGTGGTGCCGCTGATCGGCGGCATCGTGTCCTACGTGGG
CAAGCGCTACCGTCGCATCAGCCGCGGCATCCAGGACGGCATGGGCACGATGGCGCAGAC
TGCCGAGCAGTCGCTGGCCGCGCAGCAGGAAGTGAAGGTGCACGGCACCCAGCAGCATGA
GATCTCGCGCTACTCGCGCCTGGCCAACCGCATGCTGGCGCTGAACATGAAGGTCGAGGT
CACCCGCGCCGCCGCGTCCAGCGTGGTGCAGTTCCTGGCCGCACTGGCGCTGGCGGTGAT
CGTCTGGGTGTCGACCCGCGAAGCCCTGGCCGGCCGCCTCAATGCCGGCCAGTTCATGGG
CCTGATGACCTCGATGATGGCCATCATTCCCTCGCTGCGCCGACTGACCAGCGTACAGAC
CTCGATTTCGCGCGGCGTCTCCGCCGCCGAGCGCCTGTTCGGCATCCTCGACATGCCGGT
GGAGCGTGATGAGGGCCAGCACCGCGTGCAGCGCGTGCGCGGCGAACTGGCGTTCGACCA
CGTCATGCTGCGCTACCGCGAAGACAGCGGCATTGCCCTGGACGACATCAGTTTCGTTGC
CAGGCCGGGCACGGTGACGGCCATCGTCGGCCGTTCCGGCAGCGGCAAGACCAGCCTGAT
CCGGCTGGTTCCGCGCTTCTACGAGCCCAGTGGCGGCGTCATCACCCTCGATGGCGTGGC
CCTGGATGACTATCCGCTGGCCGACCTGCGCCGGCAGGTGGCGATCGTCGGGCAGAAGGT
GATGCTGTTCGATGACACCATCGCGGCCAACATCGCCTACGGCATGGAGGCGACCGATGA
GCAGATCCGTGCGGCGGCCGAAGCGGCCAATGCCTGGGAGTTCATCGCACGCATGCCGCA
GCAGCTGCAGACCCCGGTCGGCGAGAATGGCGCGCTGCTGTCCGGTGGCCAGCGCCAGCG
CCTGGCGATTGCCCGCGCGATCCTGCGCGACGCGCCGATCCTGATCCTCGACGAAGCCAC
TGCGGCGCTGGACAACGAATCCGAGCGCCTGGTGCAGGATGCGCTGCAGCGCCTGATGCC
GGAACGCACCACGCTGGTCATCGCGCACCGCCTGTCGACCATCGAGCATGCCGACCAGGT
GCTGGTGATGGACCATGGCCGCATCGTTGAACGTGGCACCCACAAGGAGCTGCTCGAACT
GGGCGGCCTTTACCAGCATCTGCACAGCATGCAGTTCCGCGAAAGGCAGGACTGATGGCC
GGCAAGGGTACCCAGACCCCGGCGTACTGGTACGACGGCAGCCCCGTTCCGTGGACGATG
CGCCTGCTGGCGCCGCTGTACGCAGGTGTCACCGCGCTGCGCCGGCGCGCCTATCGGCGT
GGCTGGCGCAAGCGCCACTCGCTGCCGGTGCCGGTCATCGTGGTCGGCAACATCACCGCC
GGTGGTACCGGCAAGACGCCGCTGACCATTGCCCTGGTCGAGCGCCTGCGCGCAGCCGGC
TGGAAGCCGGGCGTGGCCAGCCGTGGTTATGGTCGCGAAGACGCCGACAAGCCGCTGTGG
GTGCAGGCCGATACGCCAACTGCCAAGGGCGGTGACGAGCCGGTGCTGATCGCCTGGAAG
ACCGGTGTGCCGGTGCGCGTGGACCGCGACCGTGTCGCCGCCGGCAAGGCGCTGATCGAG
GCCGGCTGCGATGTGATCGTCTGCGACGATGGCCTGCAGCACTACCGCCTGGCGCGCGAC
ATCGAGATCGAAGTGGTCGATGCGCAGCGTCGCTACGGCAATGGCCGGATGATTCCGGCC
GGGCCGTTGCGCGAGCCGGTCAGCCGCGCCAGCGAATGTGATTTCCGGGTGGTCAACCTC
GGCCAGGCCGATGAGGAAACCGCAGCGCAGGCCTGTGGCTTCGGCCAGTGGCCGATGGCG
CTGCACATCGACAGTGCACAGCCGCTGGCCGGTGGCCGCGCTCGCCCGCTGGCGTACTTC
AAGGGCCAGCGCGTGCATGCGGTGGCCGGCATTGCCCATCCCCAGCGCTTCTTCGACATG
TTGCGCGCGCGCGGGATCGGCGTGGTGCCGCATGCGTTCGCCGACCACCAGGCCTACCAG
CCGCAGGACCTGTCCTTCGGCAGCCAGCTGCCGGTATTGATGACCGAGAAGGACGCGGTG
AAATGCCGTGCGTTCGGCAACGACTGGCACTACGCGGTTCCGTTGCGCGCCGAGTTGCCC
GCGGCGTTCTGGGTGGCGCTGACCGATCGCCTGGACAAGCTGCGGCCGAACTGAGTGGCG
CGGCGGCGCTTGCATTCACGCGCTGCTGCCCGCATTCCCGTTGTAACGAGCCTGCCGAGT
ACCGCCTGCATGACTGAATTCGTCGTCGCCATTCCGGCCCGCTATGCCGCCTCGCGGCTG
CCGGGCAAGCCGTTGCGCCCGCTGGGCGGCGAGCCGCTGGTGCTGCATGTGGCGCGCCGC
GCGCTGCAGGCCGGTGCCCGTGAAGTCTGGGTAGCGACCGACGATCAGCGCATTGCCGAT
GCGCTGTCCGGGATGGCCGAAGTGAAGGTGGCGATGACCGCGACCACGCACGCCTCCGGC
ACTGATCGCCTGGCCGAATGCGCACGCATTGCCGGCTGGGCCGATGACACGGTGGTGGTC
AACCTGCAGGGCGACGAACCGTTCGCACCGGCGGCCGGTATCCGTGCGGTGGCCGATGCG
CTGGTCGCAGGCACTGCGACGATGTCGACTCTCGCCACGACCGTCGAGGACGCGCACACC
CTGTTCGACCCGAACGTGGTGAAGCTGGTGCGCAACGTGCGCAACGAGGCGATGTACTTC
AGCCGCGCGCCGATCGCCTGGCACCGCGACGGCTTCGCACGCAGCCGCGACACGCTGCCG
GACGGCCACCACTGGTTGCGCCACATCGGCATCTACGGCTATCGCGCCGGCTTCCTGCAG
CAGTTCGCGGCGATGCCGCCGGGCCAGCTGGAGCAGGTCGAATCGCTGGAGCAGCTGCGC
GTGCTGGAAGCGGGCTATCCGATCAGCGTGGCGATCTCGCCCGAGCCGTTCCCGCCGGGC
ATCGACACGCCCGAGGACCTGGAGCGCGCCGAGGGGCTGCTGCAGGCGATGGCGCCGCGA
TGAGGCTGCTGGTCGTCTGCCTCGGCAACATCTGCCGTTCGCCGATGGCCGAAGGTGCGC
TGCGCGCACGCCTGGATGCCTCGCCGCTGGCCGGGCGGGTGCAGGTTGATTCGGCTGGCA
CCGGCGACTGGCACGTGGGCGAGCCGCCGGACCGCCGCGCGATCGCCTGCGCGGCCGGGC
ACGGCGTGGACATCGGCGGCCTGCGCGCACGCCAGCTGCAGGCCGTGGATTTCGACCGTT
TCGACTGGATCCTGTGTGCCGACGAGGCCAACCTGCGTGATGCCGGGCGCCTGGCGTCGG
CGGCCCAGCGTGAACGGCTGGCGTTGTACCTGCCCTGGTCGGGCGTTCAGGGGCGGGTAG
CCATCCCCGACCCCTACAGCGGCGGCAGCGATCATTTCGAACAGGTCTGGTCGCTGGTCG
ACGATGCTGCAAAACGTGCGGTGGCACGACTGTTGCATGACGCCGACTCCGGCATAATCG
GGTCATGAACGTCCAGCCCGTCCCGGACCTGCCCGAGTTCGCCACCTGGCTCAATGCCAC
CCCTTGCACCCTGACCGAACTGCGCGGCCGGCCGGTCGCGCTGCTGTTCGTCAATGCGGC
CTCCGCCTGGAGTGCGCAACGCCTGGCCGAGTTCGGGCAATGGCTGTCGCGCCACCCCGG
CAAGCTGCAGCCGCTGGTGCTGCAGGTGCCGCGCTTCGATTTCGAGCGCGACGCCAGTGC
CGCACTGAAGCTGCTGCGCCGCCAGGGCCTGGCCATGCCGGTGCTCCTCGACGCGGACTG
GGATGGCTGGCGCCGCTTCGGCGTGACCGCCTGGCCGACCATGGTGCTGCTGGATGCGCA
GGGTCGCGAACAGCAACGGCTGGTCGGGCAGGGCGCACCCGGTGAACTCGAACGCGCCTT
GAACGCGCTGTGCCAGGGCGCTCCGTCGGCACCGCCGCGTGGCGGCAGCGAACTGCATCC
GGAACCACGCCAGGCGCTGCGGTTCCCGCTGGGCCTGGCGGTCAGCACCGAACGCCTGTA
CATCGCCGACAGTGGCCACCACCGCATTCTCGAATGCAGCCATGGCGGCCGCATCCTGCG
CCAGTTCGGCCTCGGTACCGCCGATTTCATGGACGGCAACCTGGCCGAAGCGGCGTTCCA
CCGCCCGCAGGCGCTGGTGCTGGAGCGCGATTCGCTGTACGTCGCCGACACCGGCAACCA
TGCGGTGCGCCGCATCAACCTGCTGACCGGCATCGTCGACACGCTGTGTGGCAACGGACG
TCCCGGTGCGCCGATGGAAGGTCCGGTGGCGCAGGCGCGGCAGGTCTCGCTGGACCATCC
TATCGGCCTGGCCATCGCCGACAACCAGCTGCACATCGCGATGGCCGGCGACAACCGCAT
CTGGAGCTACCACCTGGGCCAGCGCAGCCTGCAATGGCGCGCCGGCAGTGGTTCCATCGA
CGAGCGTGACGGCAGCGGCCACCTGGCTGCCTTTGCCCAACCGACTGCGCTGGCCGTGGT
GCAGCAGGTGTTGTACGTCGCCGACGCCTTGGGATCCTCGATCCGTGCACTGCAACTGCG
CGGCGACCTGGTGCAGACGCTGGTCGGGCAGGGGCCCTGGCGCTTCGGCAGCGAAGACGG
CCCGCGTGCGCAGGCCAGCCTGCAGTATCCGCAGGCGATCGCATTGAGCGCGGACGCTCC
GCTGCTGTGGATTGCCGATACCGGCAACGGTCGCCTGCGCACGCTGCGCCTGGGCGGCGG
TGAACTGACCACCCAGCCGCTGCCGCGCCGCCTGCATGGCCCGGCCGGATTGGCGGTGGG
CGCCGGTGCGGTGTGGATCGCCGAGACTGACGCCCATGCCGTGCTGCGATTCGACCCCGA
CAGCGGCGTGCTCAGCGAAGTCCCGATCAGCGAATGACCGACGTTCCCGCCCCGGCCTTC
GACGGCAAGGCCTTCGCGGCCCAGCTCAGCACCGCCCCTGGCGTGTACCGCATGTACGCC
GCCGACGACACCCTGCTGTACGTGGGCAAGGCGCGCGCGCTGCGCAACCGTGTCGGCAGC
TATTTCAACGGCAGCCCGAAGAACGCGCGGATCATGTCGATGATCTCGCAGATCACGCGC
ATGGACGTGACCGTGACGCGCTCGGAAGCCGAGGCGTTGCTGCTGGAAAACCAGTTGATC
AAGTCGCTGTCGCCGCGCTACAACGTCTCACTGCGCGATGACAAGACCTATCCGCATGTG
CTGCTGACCCGCGAGGACTGGCCACGCATCGCGCTGCATCGTGGTCCGCGTGCCATTCCT
GGGCGCTACTTCGGGCCGTATCCCGGCGTCACCGCCGTGCGCGAGACGCTGAACCTGATG
CACAAGCTGTTCAAGCTGCGCAGCTGCGAGGACAGCGTGTTCCGCAACCGCTCGCGGCCG
TGCCTGCAATACCAGATCGGGCGTTGCAGCGCGCCGTGCGTGGAGCTGGTCCCGGCGCCG
GAGTACGCCGAGTCGGTGCGCCGCGCCGCCCTGTTCCTGGAAGGCAAGAGTGACGAGCTG
ACCCGCGAACTGGGCGAGCAGATGCAGGCCGCCAGCGAGGCGCTGGAGTTCGAGCAGGCC
GCGCGCCTGCGCGACCTGATCTCCTCGCTGCGCAGCATGCAGACCCGCCAGTACGTGGAT
GGCCGCGCCGCGGACCTCGATGTGCTGGCCGTGGCCATGCAGGGCTCGCAGGCCTGCGTG
CTGCTGCTGGCCTTCCGTGATGGCCGCAACCTCGGTACCCGCCCGTTCTTCCCGCGCACC
AATGGCGAGGAAAGCCCGGAAGAGGTGCTTGCCGCCTTCGTCTCGCAGTACTACATCGAA
TTCGAGCCGCCGCGCGAGATCCTGCTGGACCGCGAGATTCCCGACGCCGACCTGCTGGTC
GCCGCGCTGTCGGCCTCGGCCGAGCGCAAGGTGCAGCTGAAGTGGAACGTGCGCGGCGAG
CGCGCCGGCTATGTGGAATTGGCCAGCCGCAACGCGCAGCTGACCCTGGCCACCGAACTC
AACAGCCGCAATGCGCAGCACGCGCGCAGCGATGCGCTGCGCGAGATGCTGGGCCTGGCC
GAGCCGGTCAAGCGTGTCGAGTGTTTTGATATCAGCCACACCCTGGGCGAGGCCACCGTA
GCCTCGTGCGTGGTGTTCGACGCCGCCGGCCCGGTGCGCGCGCAGTACCGCCGCTTCAAC
ATCAGCGGCATCGAGCCGGGCGACGACTACGCCGCCATGCGCCAGGCCATCGACCGCCGT
TTCCGCCGCGCAGTGGAAGAGCAGGGCGTGCTGCCGGACGTGCTGCTGATCGACGGTGGC
GCCGGCCAGCTGTCGCAGGCCCAGGCCGCACTGGCCGATCTGGGCGTGGAAGGCGTGCTG
CTGGTGGGCGTGGCCAAGGGCGCGGAGCGCCGTGCCGGCCACGAGGCGCTGGTGATGCCC
GATGGCCGCGAGCTGCGCCCGGGCGCGGCCAGCCCGGCGCTGCAGTTCATCCAGCAGGTG
CGCGACGAGGCGCATCGCTTCGCCATCACCGGCCACAGGGGGCGCCGCCAGAAGGCGCGG
ATGACCAGCAAACTGGAGGATATCCCCGGCATCGGGCCGCGCCGCCGCGCCAGCCTGCTC
AAGCATTTCGGCGGCCTGGTGGGCCTGAAAGCCGCTGGCGAAGCGGAAATCGCCAAGGTG
GAAGGCATCAATGACGCCCTCGCGGCACGTATCTACGCTAACCTGCACGGGTTGGCCACG
CCTGATGCGGCCGAGTAGAGAGAGAAGCACGCAAGCATGAAGTTGACCCTGCCCACCTGG
CTGACGTTGTTGCGGATCGTGATGATCCCGGTGCTGGTGCTGGTGTTCTACCTGCCCTAC
ACCTGGACCAACTTCGCTTCGGCGGCGATCTTCGGCCTGGCCGCGATCACCGACTGGCTC
GATGGCTGGATCGCACGCCGTTACCAGCTGGAGTCGGCCTTTGGCGCCTTCCTCGACCCG
GTCGCGGACAAGCTGATGGTGGCGGTGGCGCTGTTCCTGATCGTGCAGGGTCATCCGACG
CCGTGGATGGCGTTCTGGGCGGCGGTCATCGTCGGCCGCGAGATCGCGGTGTCGGCGCTG
CGCGAATGGATGGCCGAGCTGGGCCAGCGCGCGAAGGTGCGCGTGGCGATGATCGGCAAG
GTCAAGACCACCGCGCAGATGGTCGCGCTGCTGTGCCTGCTTTACTCGGTGGCCCCGAAC
GTGCCGGTGGAAGACATCTGGATGGGCTGGCCGGTGTTCCATATCGGCGACTGGACCCTG
GCCATTGCCGCCGTGCTGACCCTGTGGTCGGGCCTGCAGTACCTGCACGCCGCCTGGCCG
AGCCTGCGCGACGATGAGCGCGCTGCGCGCGAGCGTGCGCGGCAGAAGAAGCTGGGCAAC
TGAGCCCGGTGTCTGAGCCCCGGAGTCGGATCCCTTTCCGAAGGAAAGGGCTCTGACCCC
ATCGATGCGCCTATCCCCGCACGGCGTGGATCTACTGGAAATGCCGCATCCACGGAGGGG
GCGGATCCATCAGTTTGCGGAGACGCTGTAGTAGATCCACGCCATGCATGGATACGCGGT
GCAAGGCGCCTCGCAGGCCCCGGAAAAACCGCTTGACGCCATCCTTGGAACAGGTAGAAT
TTCGCCTCCCAAGCGGGAATAGCTCAGTTGGTAGAGCGCAACCTTGCCAAGGTTGAGGTC
GCGAGTTCGAGTCTCGTTTCCCGCTCCAGATTCAAGAAGAACGCTCCCGGAAGGGAGCGT
TTTTCGTTTGTGTGCAGGGCACTTCATCCCTGCTTCACCGCCACCCCATCGCCTCACCAC
GCGTGCTCGCGAAGCTGTATCTCCGTTCCAGCCCGGCGATGCCGCGATGCCTCATCAATC
CTCTGCTTACGACCACGATGTGGTCATCGTCGGCGCCAGTTTCGCCGGTGCCGCCTGCGC
CTTGGCCGCCGCGCAGTACGGTCTGCGCGTCTGCGTGCTGGAACGCAAGGTCGACCCCGG
CGAGCGCCTGCACACCACCGGCATCGTGGTGAAGGAAGCGATGGAGGAGACCTGGCTGGG
GCGCATGCCCGAACATCTGGTGGACCGGGTCGCAAACGTGCGCCTGTATGCGCCGAACCT
TCGCAGCGTGTTGCTGGCCGCACCGGGCTATTACTTCCTCACCACCGATACGCCGAACCT
GATGCGCTGGCTGGCCAGCGAGCTGCATGCGAACGGCGTCGACCTGCGCCTGCAGCAGTC
CTTTACCGACGCCCATCGCAGTGGTGACGGCTGGCAGGTGGATGGGGCAGGGCGATGCGC
CTATCTGGTTGGCGCTGACGGCGCACGCTCACGCGTGGCACAACGCACCGGGCTTGGCCA
GGTGCGTGACAACCTCTACGGCGTCGAGCGTGAGTTCGCCGGCCTGCAGGTGTCGCAGGG
CGATGCACTGCATTGCTTCGTCAGCAAGCGCTACGCACCGGGCTACATCGGCTGGGTCGC
GCAGAATCCGACCGGGCTGCAGGTGGGATTGGCGCTGCGTCATGACCCGCAACAGGTACG
GCCGCCGGATATCGATGGCTTCCTCGACCACGTGCGCAATGTGGTCGGCATTCCGCCTTC
GGCGCGTCCCTCGGCCACCCGCGCCGGCTTGGTCCCGTGCGGCCGGCCGGATGGGCCCTT
CACCGGCCAACGCGTGATCCTGACCGGCGACGCGGCAGGCATCGTCTCGCCGCTGTCCGC
CGGCGGCATCCACTCCTCGTGGCGGCACGGCTGGGCGGTCGGCGAGGCGATTTCCCGCCA
TCTGCGTGGGCAAGGGCCGGAAGCGGAACGGGTGGCGCGGCAGGTGGCGCCGGCATTCCA
CGGCAAGCGCCTGCTGCGCTGGGCGATGGACCATCTGCAGGCCGACTGGCCGCTCAACGC
ACTGCTGCACACGGGGGCCACGCGGCGCATCGCCGAGCAGGTCTACTTCCACCGCCGTGG
CCTGCGAACCTGAGGTGTCGGTCCTGAGGGCCTGAACGCCTCCCGCAATGCCGGTGAAAA
TTCCTGTTGACGCCGTGCAGCAATATCGACACAATAGCGCTCCTTCGACGCAGATCGAAC
GGAATCTGCGGGAATAGCTCAGTTGGTAGAGCGCAACCTTGCCAAGGTTGAGGTCGCGAG
TTCGAGTCTCGTTTCCCGCTCCAGAATCAGAAAAACGCTCCCGCAAGGGGGCGTTTTTCG
TTTGTCATGACGTTGGCCAGGCGGGTCGCTACAGGCGGGCCACGACATTTTCATGGTGGG
CGTGGTAAGTCTGCAGCTGGGGGCGATTCCGACATTGGTGTCGCAATCGGCATGACGGGG
GGGCGCAGCGATCGTGGGGACGATCGGAAGCACCTGGCACGAGGGGCTGCAACAGACGCA
ATGACCTGGAATCCGCACCAGTGTTCCGCCTGCTGCAGGCACTGAAAGGCTGGCGAAAGG
CCTGCGCCGGCGTTGCCTGAACCGCACGCGTGCTGTGACCTTTTTCGGACCATTTCTCCA
TGTTCGCTCCACAATCGCACGGTAGCCTTCATGCTCCTTCTACACGTTGGCGGGCTGGTG
GTCAGGCGTATCACTTCAGTGGCAGTGCCCAGGACGGGGCGCGGACTCTCCCTGCAGGCA
GTGCTGCGACCCGGCGCGCTGCTCGCAAGTCTCGCATTGGCGGGCTGCATGTCGGTGCCG
GTTCCGGATCTGCCTGATCGCACGCCCAGCACCTGGACCCAGGTGCCGCAGGGCCAAGGC
GTGGCGGTGGACGCCAAACAGTGGTGGAAAGTGTTGTCCGACCCAGCGCTGGATGGACTG
GTCGATCAGGCCATCGCCGGCAACCTCGACCTGCAGCAGGCCACGCTGCGCCTGCAGGCC
GTGCGGATTGTCGCCGGCACGTCCGATTCGCGCTTCCTGCCGGAAATCACGGCCAGCGCC
AAGCAGGTGCAGGATGCCGCTGCGGTCGACACCTACTTCCACGCGGGTATCGAAGCGATC
TGGGACCTGGGCCTGTTCGGCGCCGCCGAGAGCGCGCAGTTGAGCGCGCAGGCGTCGGCC
GGTAACGCCGAGGCGCTGCGTGGTGCCGCGCAGGTCGCGGTGATCGCCGACGTGGTGCGC
AGCTATCTGGATCTGACCGTGGCGCAGGCCCAGCAGGACCTGTTGGCCCGCCAGCAGGCG
GTGGACGATCGCGGCGAACAGTTGGCCCTGGTACGCCAGCGCCTGCGCCTTGATGAGCCC
GGCGAACTTGATCGCCTGCGTGCACGCCAGGCCGCCACCCGCGCGGCCACGGCGCAGGCA
CGGGAAAACGCGGACAACGCTGCCCGTGCGTTGGCTTTGCTGCTGGGACGCGATGGCCCG
GACCCGGCCTGGCGTGCCTATCGCACGCCGCCGACGCTGGGTGCGTTCTCGCTGCAGCAG
GTCCCGGCCTATCTGCTGCGCCATCGGCCGCAGATCCTGCTGGCCGAATCGGAGGTGATG
CAGGCTGCTGCCAGCAAGGGTTCGGCACGCGCCGCGATGTATCCGCGTGTCAGCCTCGGT
GGCTCCATCCTGTACGCCTACAACCTAACCCAGAACGCCCGCTCCAATTCCGATTCGAGC
CCGTCGATCGGCCCGTACATCGATATTCCGCTGTGGGACTGGGGCCAGCGCCGCGCACGC
TTCCATGCCGATGAAAAGCAGCTGGATGCCGCCTTGCTGGGTTACCGCAAGGCGGTGCTG
GAAGGCGTGAGCGAAGTGGAAGGCGCGCTCGGCAGCCTGGCGCGCCAGGACAGCAGCATC
CAGTCGCTGCGCGCGGCCGATGATGCCGCCGGGCAACAGGTCAAGCGGCAGGCGCGGCAG
GTGCAGTTGGGGCTGTCCAGCGAATTCGACGGGCTTGACGGGCAGCGTGCGGCACTCGCC
GCGCAGGCCGACCTGATCGGTGCACAGGGTGCGCGCGTGCTGGCCTTTGCGTCGCTCTAC
CGCGCCCTCGGTGGTGCTCCGTTGCCTGTCGAGGGTGAGGGCGAATCGCAATGATCGCGC
TGGCCCGCAAGACCCTGGCCTATGAATGGCGCCGGTTCCTGCCGGTGGTGCTGGCGATGT
GCTTCGCCGGTGTGCTGTTGATCGTGCAGGCGGCACTGGTGCTGGGCATCTTCGGTACCG
CTGCGATCTACGTGAAAGCGTCCTCGGCCGACATCTGGGCCGGCTTCCCCGGCACCCAGA
GCGTCAACTACGGCCATGCGATCAGCGCCGACGTCGAAAGCCACCTGCGCATGGACCCGG
ATGTCACCCGCGTCGAACCCTACGAGTGGGTCGATGGCGAATGGCGCTCGGGCGCGCAGG
GTACCGGCAACGTGTCGGTGTACCTGTCCGGCATCTCCACCGGCGATGACGCAATGATGT
TCGCGCGCATCCTGCCTGCCGACCTGCGCGCGCAGCTGCGCGAGCCGGGGGCGGTGATCG
TCGACAGCGCCGACCTGGATACGCTGGGCGTGGACCTGCAGAGCAACCGTGCATGGATCA
ATGGCAAGGCGGTGCGCGTGGTCGCCGCGCAACCGGGCCTGCGTGGCCTCGGTGGCGTCA
ACGTGCTGGCCTCGCTGGATACCGCGCGTGCCATCGCCGGTACCGATCCGCACGAGGGTA
GTACCTATTTCGTGGCGGGCCTGCGCTCGCCGGACCTGGCCGACCGCGTGCGCGACCGCC
TCGCTGCGTCGATGGGCCAGGCCACGCCGGTCGAGTTCTGGACCGCGCCGGCGTTCGCCA
GCCGTTCGCAGCAGTACTGGTTGTTCGACACCGGCGCCGGCATCGCGGTGCTGTTCATGG
CCGTCATCGTCTGCTTCGTCGGCGCGGTGATCACCAACCAGTCGTTCGCCTCGGTGGTGG
CTGGTTCGGTGCGCGAGTACGCCACGCTCAACGCGCTCGGCGCAGGTCGCTACGCGCTGG
CACGGGTGGTATTCGAGCAGGCATTGCTGATCGGTGGCGTGGGCATGTTGCTGGCGGCGG
CGTTCAGTACCGTCGTGCTGTTGATCGCACAGTCCCAGCGCGTGCCGGTGCAGCTGACGC
CGATGGTCATCATCGGCTGCGTGGCGCTGGTCGCGGTGATGGCCATGCTGTCGAGCATCA
TGGCGGTACGCAGTGTGGTCCGCTCCGATCCATCGTTGCTGCTGCGTTGAGGACCGGCCG
ATGACCTCCAAACATGCCGTCGCCCCAACGTTGCAGGCCGACGCACTGGAAAAAGGCTTC
ATGTCCGGCGATATGCAGGTGCCGGTGCTGCGCGGCCTGTCGCTGGACATCTATCCGGGC
GAGTTGACCCTGGTCTCGGGCCCTTCGGGGTGCGGCAAGAGCACGCTGCTGTCGCTGCTG
TCCGGCCTGTCCGCGCCGGATGGCGGTCGCGTGCACGCGCTGGGCCAGGACGTGGGCCAC
ATGACCCGCGGCGAGGTGGAGCGCTTCCGCCTGCACCATGTCGGCTTCGTGTTCCAGGGC
TTCAACCTGTTCCCGGCACTGACTGCGCTGGAGCAGGTGCAGCTGCCGCTGGGCTACCGC
GGCATGCGCAATCGCGAAAGCGAGCCGCTGGCGCGCAAGGCGCTGGAAGAAGTGGGCCTC
AGCCACCGCAGCCACATGCGCCCGGCGCAGTTGTCCGGCGGTGAGAAGCAGCGCGTGGCG
GTGGCCCGTGCCTTCGCCAAGTCGCCGACACTGATCTTCGCCGACGAACCCACCAGCGCG
CTGGACGCCGAGAATGGCCAGCGCGTGATCGACATCCTGCATCGCTACGCACGTGCGCAT
GGCGCCACCGTGCTGTGCGTGAGCCACGATCCGCGCCTGATCCGGCATGCCGATCGGGTG
ATCGCCATGGAAGACGGCATGGTCCGTGATGACCGCCGCCAGAACGAAACCGTAGAGTCC
GCCCCATGACCAAGACGTCGCACCTGCTTCCCCTCAGCCTGGTACTGTCCGCGGCACTGC
TGCTTTGCGCCTGTTCCAGGGACGCGCCCGCCCAGGCACCTGCAGGTAAAGCCAGCACTG
CCACCGCCGGCAAGGTTGCGGTGGCGCGCGGCATCATCGATGTCGAGGGTGGCCTGATCG
CGCTGGCGCCGCCGGTGGATGGTTCGATCACCGCCGCGCTGGTGAAGGAGGGCGCCACGG
TGAAGAAGGGGCAGCTTCTGCTGTCGCTGGACGGTGCGCTGCTGCAGCAGGAAGTGGCGA
TGGCCACCGCTGATCTCGCACTGGCCAATGACCGCCTGAAGGGCAGCCAGGCGCAGCTGC
GCGAACTGGAGCGCAATGCCACCCGCCTGTCCACGGGTGCGAGCGAAGGCGTGTCGTCCA
ACCAGCAGGCCGATGCGGCCAAGCAGCAGCTGGCTGGCGTACGCGCCGATGTCGACGTGG
CCGGTGCGCAGGTCGACATGGCCCAGCACAAGCTGGAACACGCCAGGCTGAAACTGCAGC
AGATGTCGCTGAGCGCGCCGGAAGCCGGCACCGTGGTCGGCCAGGTGCCGGGCCTCGGCG
CCTTCGTGCAGGCCGGCAAGCCGGCGATATCACTGCTGCCGGCGCGCCCGCTGCAGGTAC
GTGCCGAACTCAGCGCGGCCTACGCCGATGCCGTGCAGGTGGGCATGAGGGCCACCGTGG
TGCCAGACAGCGATGGTGCCGAGAACGCCAGCACGCTGCCGCCCGCACGCGTGGTACGCA
TCAGCCCGGTGTTCGCGCAGGCTCGCCTGCCTGAAGACGCGGGGCGTGGCGTGGCCAAGG
TGGTGGAGTGCGTGCTGGAGTTCGATGGCGAGGCCAAGGCGCGCTTCGGCCAGCATGTGC
GGGTGGAGTTCCGGAAGTAGGCCTAGTGCTGCAACGGGGGCGCATCCGCGCGCCCTCGAC
GCCTGAACGCCCGCCACGCGCTCACCGCCGACACCATGCACAGCGCCAGCAGCAGGCCCA
CGTCCAACAGCAGCAGCCACAGCAGATGCATGCCTTGTACCGGCGGCTGATGCATCGCCG
ACAGCATCCACGGCACCGACCACAGCAGCAGAAGGGCGAAGGCGATCAGCAGGCGCAGCC
ACAGGCGTTTCAGTCTCCACGGCCGCACGATCAAGGCGGCTACCACCAGTTCGACGGTGC
CCAGCAACGCGAAGACGATGACGGTGCTGGTCGGGTAGGGCAGTTCGGCGCCTTCCAGGT
GGTGCAGCAGCCAGTAGTCCGGAGTGAAGCCGGCATTGACCAGTGCGGCGATCAGCGCCA
GCCAGGTCAGCGCGACCAGCAGCCAGAACAGGCGGATGTAACGTCTAGGCATCGGTGGTG
TCCGTGGTGTAGCGGGAGGTTGCCCGCGACGAATAGCGCAGGCTTGCGGCGATTGCGGCC
AGTGCCAGCAGGCCAGGTCCAACGGTGAAGTACACCAGGCGCAGCGGATGGTCGTGCATC
AGCGTCCAGCTGGCGAACGCCAGCGGCGCCGCCAGCACCAGCAGCTTGGCGAACAATGGC
CGCAACACTGCGATCAGCAGTTGGGCGCCAATGAACATCCAGAACAGATGGAACTGGGCG
ATGCCCAGGCCGATGTCGCGATGGGCGGTGAAGCCGAAATGGTCGCGATACCAGTTCATT
CCCAGCGGAATCAGTGCCCAGTACAGCAGCGCCACCAGCAGATGCAGCAGCAGGGCGATC
AACAAGGGTTTGCCGCGAAGGAACATGGGCGCATGGGGCTGGGCGGGGCAGCGTACCCCA
GTGCGGACGCCCGTGACCGCATGATGTGAAGACTGTTGACGGCGTGAAGGAATTTGGACA
CAATAGCGCTCCTTCGACGCAGGTCGAACGGAATCTGCGGGAATAGCTCAGTTGGTAGAG
CGCAACCTTGCCAAGGTTGAGGTCGCGAGTTCGAGTCTCGTTTCCCGCTCCAGATTCTAC
AGGGCCCCGGCAGGGGCCTTGTTTTTCTCCCGCCACGGCAAGGCGGGGCACGTTGAGCCG
CAAGGCTTTGCGCGCAGTCAGAAAGGTGAAATCGCTGGTGTGTTTTCCGGATTTCCGGTA
GCATGTCGGCTTACGCGGGAATAGCTCAGTTGGTAGAGCGCAACCTTGCCAAGGTTGAGG
TCGCGAGTTCGAGTCTCGTTTCCCGCTCCATGTTCCGACAGGCCCCATCATGGGGTTTTG
TCTTGTCAGGGTTCCGTTCCTGGCGCGCAGTACGTTGGCCTCATGGCAGAGTGGCTATGC
ACCGGATTGCAAATCCGTTTACAGCGGTTCGATTCCGCTTGAGGCCTCCAATTGAAAAGC
CCTGACTCCGGTCAGGGCTTTTTTGTTGGCTACGATTGCGTTCCCGCTTGCGCGATCGTT
GCGCGGCCTGGCGGCCAGTCATGGCGGATCCGGTGGCGCTACACTGGTCTGATGAACCAG
ATTGATCACTTCCGCGGCGCCTTGCTCGGCCTCGCGTGCGGCGATGCCGTCGGTACCACG
CTGGAGTTCAAGCCTCGTGGCAGCTTCACCCCGATCACCGACATGGTGGGTGGTGGGCCG
TTCCAGCTGCAGCCGGGGCAATGGACCGACGATACCTCCATGGCGATGTGCCTGGCCGAG
AGCCTGGTGCGTTGTGACACCTTCGATGTGCACGATCAGATGAACCGCTACGCCAACTGG
TACCGGCATGGGTACTGGAGTGCGACCGGCGAGTGCTTCGATATCGGTATGGCAACGCGG
GCTGCGATCGACCGGTTCCTGCAGGATGGCCATCCGCTGGCGGGTAGTGACGATCCACGC
AGCGCTGGCAATGGCTCGATCATGCGTTTGGCGCCGGTGGCATTGCGCTACGCCGGGACC
CCCGACCTGCAGGCAATGGCCGAGCTGAGTTCGCGAACGACGCACGCTGCGCAGGAGTGC
CTGGAGGCGTGCCGCTTGCTGGCGGTCGCGCTGGAGCGGGCGTTGGCAGGTGGCACCCGT
GACGCGGTGCTGGATCTCAGCAATGTCCCCGTTGAGAGCGCGCGGCTGCAGCAGATCGCG
GCGGGCGGCTACCGCGGTGCCGCGCGTGAGCAGATCCGTGGCAATGGCTATGTTGTCGAC
AGTGTCGAAGCTGCACTCTGGTGCTTTGATCGCCACGACACCTTTGAAGCCGTCGTACTC
GAGGCGGCCAATCTTGGCGAGGACGCCGACACCACGGCCGCCATCGCGGGGCAGCTGGCG
GGCGCATTCCATGGTGCGCGCGGAATCCCCGGGCGGTGGTTGCAGCGGCTGGCCCTGCGT
GCCGAAATCCAGGCGCTGGCCGATGCGCTGCACGCCTTGAACCAGGGCAGCGACCGCGCT
GCGTGAGTCGGGTTCCCTGCCCGTGAACTGCGCCGGCAGGACGCTCCCTGCCGTCGCCAT
TTCCGACGCCGCGAGGGAACCCGTGCGGCAGCTCGCATGCCGCGGCCGCCAGTCTCAGCC
ACCCACGACATGGAAAGGCGCTATGGTCGGGTTCCACGTCTCAGGGAGCCGCAATGGCGA
GCAAGGACATCACGCGTCGCTTCAGCCACGGAGCGAAACGGAAATGAGCAAAGTCATGGC
AGATGTGCGTTGGCTGACCTTTCGCTTGAAGAACGGGCAATCCATCGGGCCGGAGCGGCT
GAAGGACGGATGGGTGATTGCCTCGGAAACCGCCCGCTGCGAGGTCCGCCGCGAGCATAT
CGAGGGATCGGGCCTGGTGTATGCGCTGTATGCGCCGGCCAGCCTGGCCTCACCGCGGCG
CGCGGAAATGCGCATGCGCGAATTCCTGATGAGCTCGGGCTACACCTTCACGATGGGCAC
GCTGGGCGGCTGACTGGGCCCGTCATGGTTGCGCTCGCACGGTCAGCGCCTGGCCCTGCA
TGCCGATCGGGCGGCGTGCATCGTGCAGCACCATGCTGGTCAGGCCGAGGCCTTGGCGGC
TGAACGACACACGCCACCCGAGCAGCCCCTTCCCGCACGGTGGTGATGCGTTGCGGCACG
CGATGGACTCAGCGTTGCACTGCTTTCAAGGCGTCGACCACCTGTGTCCCAGAAAAACCA
CAGTGTCCTTCGCCCACCGGCGGCAACACGCGTGGCAGCGGGCGTGCGCCAGCCCGTACG
GCCAATTGCGGATACACCGTCTGCATGTGCGGCACGATGGTCGGGTCGTTGTGGTTGAAC
TGGATCACCAGCGGTCGCTTCAGTGCGCCGGTCATTGCCAGCGTGTCGCGGACATGCGCC
TGTGCCGCAGGCACGGGATCGATGCGCTGAACGCCGGCATTGAATGCGGCGTCGTCACCG
AATCCGCTGTACACCACCCCCAGGTTGCCGACCGGCATGCCGCCGCTGCGCGTGGCCAGT
TCGTGCAGCACCAGTGCGTGCAGGCTGATGGCGCCGGCCAGTGCATCAGGGGACACCTGC
AGCCGCCGCGCCAGCACTGCGGCGTGCGACGGATCACGTTGCAGGGCATTGGCGATGCCC
TGGTACAACTCGCCCTGTGGCAGCGCGGCGACTTCGCGCGCTACCAGGCCGGCGGCCGGC
AGCCCATCGGCCTTGGGGAAGAAGTAATCGAATGCGACCAGCGTGGTCAGCAGATCGGTC
GCGATCTGTTCGCCACCGAGATTGGCGCCGCACAGCGACACGCCACCTGCGTAGTGCTGC
GGGAAGCGCTCGAGGCTGCCGATGGTCACGGCGCCGCCCATCGAGAATCCCAGCATCCAG
GTGTGGCGGACATGCTTGAGTTCAGCCACTGCCTGTTGGCGCAGGCGTTCCATGTCGGTG
ATCGCATCGGCCACCGCCCAGCCCTGGCTGGCATAGGCGCTCTGCGCGACGGCGTAACCT
GCTGCCAGCAGTGGCGCGGTGCTGTCATTGGCCGCCATGGGTGCGGTGCGTGGCATGCCG
ACCGGTTCGTAGCCATGGGCCAGCATCACCAGGTCGCCGTTCCAGCTGGCCGGAACATCC
AGCCGCCACGGTGCGCCCTGCCGCTCGCCGCTGAGCGTGCGCGGTGCCGGCGGTGGTGCA
GCCAGCAATGTCATCCAGGGCAGCAGGCAGAGGGCAAGCGCACATCGAAACAAGGTTCGC
ATCGGGGTCATTCCATGCGGGAATGGCGCCGAGCATAGATCCCTGCACAACCTTGCGCGC
GCTGCAGTGCCGCAGGGCATTGCCGGTCGGCGGTGCTGCGCTCTACGCTGGCGGCATGGC
CCTGCACAGCATCGCGTCGATTATCCGCATTCCCCACGGGAAGGCGGGGTAGCGCGCGGT
CATCACGGCCAAGCAACCTGCCCGGGAAGGCGGGTTGCATGCAGCGCTCTCCCGGGTAAT
GAATCCACCAAGGAGAATACAGATGCACGACCTTTCATCGAACGACGCTGCGCCGACGCT
GCACCTGGTGTGCGGCAAGATCGGTGCCGGCAAATCCACCCTGTCGCAGCAGCTGGCGTT
GAAGCCGCGCCACGTATTGATCAGCGAAGACACGTGGCTGGCGGCGCTGTATCCGGGCGA
AATCCATTCCATTGCCGACTATCTGCAGCGTGCAGCCACGTTGCGCAATGTGCTGGCCGA
TCATCTGCGCACATTGCTGCAGGCCGGTGTTTCGGTGGTGCTCGATTTTCCATTCAATAC
GCCAGCCAGCCGCGCGTGGGCACGTGAAGTGTTCTCGCCGGTTGGCGCTGCACATCAACT
GCATTTCCTCGACATTGCCGATGAGGTCTGCAAGGCGCGGCTGCGCGCGCGCAATGCTCT
CGGCGAACATCCGTTCCAGGCCAGCGACGAGGAGTTCGAACGTATCACCCGCCACTTCGT
TGCACCGGCCGCGGAAGAGCGCTTCGTGGTGATGCGCTGTACCGAGGCAGGCCCGGCGTA
GCGCAGCACCAGGCGGCCGTCGTCATGCTGGCGCAGCTGCATGAATTCGAGACGGATCAC
TCAGCCAGTGCCGCCCCCTCAACCGCCGAATCCGATACGATCTGTCGCATTGAGTTCGTC
TCGCTTGATCCGGAGTCCCGTCATGGTCGACCGTCTCGCCATTCTGCTGGAACGTTTTTC
GGTCACCGCCTCGGTGTTCCATGCCGGCGCGCTGTGCGGCATCAACACGCTGGAGGGCGA
GGATGAAGCCGGGCAGTTGCACCTGGTGCGACGTGGCCCGCTGCAGGTCAGCCACGGCCA
CCAGACCGTGCAGGTCGAGGTGCCGAGCCTGCTGCTGTACCCGCGGCCGATGCCGCATCG
CTTCAGTACCGACCCGCAGCAGGGCGCCGACATGGCCTGCGCCAACTTGCATTTCGAGGG
CGGACGGCTCAACCCGATCAGCGCCGCATTGCCCGATTTCATCTGCCTGCCGCTGGCCGA
TCTGTACGGCGGCAACGCAGCGCTGGAACTGCTGTTCGAGGAAGCCTTCGAGCAGCGTTG
CGGGCGTGCGGCGATGGTCAACCGGCTGTTCGAGGTGGTGATGATCCAGGTGCTGCGCCA
GCTGATGGAAGGTGGCGAAATGCGTGGTGGCCTGTTTGCCGGGCTGGGTCATCCGCGGCT
GCGGCTGGCGCTGGTGGCGATGCATGAAGCGCCCGCACAGTCCTGGACCCTGGAAGACCT
GGCCGAGGTCGCCGGCATGTCACGCAGCGTGTTTGCTGCCAGTTTCCGTGAGGCGATGGG
CACCACGCCCGGTCAATACCTGCAGGGCTGGCGGGTGGGCCTGGCGCAGCAGGCACTGCG
CCAGGGCAGACCGCTCAAGCGGATTGCCGACGATGTGGGGTACGGCAGCGAAGCCGCGCT
GTCGCGCGCATTCAAGGCGCACACCGGGCAGTCGCCGCGCGAGTGGCGCGGGCAGGCCCG
CGCCGGCGCGGCCTGAGTCTCAGCCCAGCACCAGCCGGGCCAGTTTCATGCCACCGAACA
GGCCGACCAGGCCCAGTGCCACCGAACCGCCGGCGTACAACGCTGCCAGGCCGTGCTGGC
CGCGCTGCAGCAGCACGCCGATTTCCAGCGCATAGGTGGAGAACGTGGTGTAGCCGCCGA
GAACGCCGGTGGCCAGCAGCAGGCGCAGCTGCGGCGAGGCGCCATTGCGCAGGGCGAAGG
CTTCGACCAGCACGCCCATCAGCAGCGCGCCGCTGATGTTGATCAGGAAGGTCGACCATG
GCCACGGGCTGCCGACTGCCACCCGCGTACCGATCAGGTTGCAGGCATGGCGAAGGCAGG
CGCCGAGCCCGCCGCCGATGAAGACCAGCAAGTAGTTGTTCAATGCGTGCATCACGTGCC
TCGGGTACGGGTTCGCTGATTCGATGGCGAACGCCGAGGGCAGGCACGGCCTGCCATCGA
CGAACGCCGGTTCGTCCTGGCAGGAGCCATCAGCCCTTTCAGGCGGTTATCGGGGGAGCC
CCATCCCCATCGGCGACCATGCTACCAGCGGTAGTGCATTCACGTCATCGAGGTCGTCAG
CACCCGGATGACCTTGCTGCGGCTGAAGCCGTCCATCAGCAGTTCGAAGGCCAGCAGGTC
CAGGGCCGCGTGGCGGCGGTGGTCGATCTCCAGGCCCTTCTCTTCCACCAGATGGCTGAC
CAGTTCGTAGGCGTCCTGCCAGACATCCAGGTGGGCTTGGCTGGGGATATAGGTATTGCC
CCGCTCACCGACGCCAAGCCCGCTCACGCCATACAGCAGTTCACGCGCGTCCAGCTTGGC
CGCATCGGCGATGCGGAACAGCTGTTCGGCCTTCACATGGGCGGGGCTGACGTGGTCGTT
GAGCCAGTTGCTGATGGTTGCCGTCGTCGAATCGGCGGCGCGGGCCAGATCGGCCGGGCG
AGGGTGCCCGGCTTTCTTCATGGCAATGGCGAGTCGTTGGCCGAGAGTATTCATCTATGC
AAGCCAGCTTAACGCGTGGATCGCAAAGATCCCTTGTTCCAAGAATAAGTCTGGTTAACA
GAAGGACCGACCGTGACCGAATTCTGGAGCAAGGGGCAGGTGCGCACCCGGCTGGGTTTC
CGCACCGATGCCGAACTGGCGCGCTTTTTTGGCATAAGCCGATCTGCAGTGTCGCAATGG
CCCAAGGATTTCCCGATTCCTGCGTTACGCCAATACATCCTGCATCAGCGCTATCCCAAC
CTGTTCCCGGCAACTGAAGCCACGCAGGGCGAATAAGCCTCAACTGCGCCGCCTTTTGTC
GCATATAGCACTCTAAGTGCCATTTGCTAAGTATGCTTAGCAACATAGGAAACTTCGATA
GAACGGGGTCGGGCTATCGATGAGGCCTACCAAGGCAGAGGCTGGAGGAATCGGGTAGGT
TGTCGGCTCCGGCCCATCCGGGAAGCCTGTCATCCCGTATGTGGTTTCGTGAACGATTAA
TAATTTCGATCACGAAAGTCGCTGCATGTAATTGACCTGTCGTGAAATCTATGACTAATT
GGCATCAACCGGGCGTGAAGCCCGGGAGTCTTTCAGTAGCTCGCAAGTGAGTCGGTAGAC
CGTCAACGATGCAGAACAAGTCCAACGGAGGTCGTATGGAATACGGCATGCATGGCTTGG
CTGAACGGGTACGCCGCGAACTGGAAGCCAGTTATCACAAACACGGATGCGGTCCGGCGT
TCTGGGATACCTACCAGCAGGTGCTGGACCGCCTGGTCCCGCAGGGGACCGAGCGTACCG
AAGTCACCAATGAAATGGCGCTGATCATCGAACAGCTCGGCATCGTCCGACGTGCGCAGC
TGGTGCCGCCGCACGCCAACGGGCCGCGTTGACCCGTTGATTCAAAGCAGGCGCCAGGCG
CCACAGGCCAACAGCGCCAGCAGCATCGACAGCAGTGCCAGGGTCCGCGGTCGCCACCAT
TGCCGCGGTTGCCCGGCCATGGCCTGCGGACTGCAGTAGCGCACCAGCCCCGGGCCGAAA
CCGGCCTGGTGCTGCTGCCGCGAGCAGGCGTCCAGGCAGGCGCCGCAGGCCAGGCAATCG
GCCTGCGGTCCCTGGCGGATGTCCAGCTGCATCGGGCAGGCGCTGACACACGCGGTGCAG
TCGGTGCAGTCGCCCAGGCGATCGGCGCTGAAGGTGGGCATCGGTCCGGCCAGCAGCGGA
TGTGCGGCGCGGAACACGTAGTCCTGTGCGGTGGTCGGGTCGAGCAGGCCGCGTCCGCGT
CCGAGCACGCCCCCCATGCCCGGAGGGCGCATGCCGCGCGGTTCGCCGCGGCGCGCGTCG
TACAGCATGCGTGGTGTATGTGGATCGATCAGCAGTGGTTGCATGCGCGCGAACGGGCAC
AGCGAACGGCACACCTGCTCGCGCAGGAAGCCGGCATTGCCCCAGGTGGCGGCGGCATAG
AACAGCACCCAGAATGTTTCCCAGCCGCTCCAGCCGGCATTCGGAGCGGCGGCCAGCAGT
CCGGCGATCGGGCTGAACAGGCCGACGAAGGTGATGCCAGTCCACAGCGACAGCAGCCCC
CACGCGACCTGGGTGGCCGGGCGCACGGCTGGCACTGGCAAGACCTTGGCCATGCCGTGC
GCGATCCAGTCGAAGGCACGACGCCACAGCGTCTGCGGGCAGGCATGACCGCACCAGATG
CGGCCGGCGAGGTGGGTGAGCAGCGCAAGGCCCACCGCCAGCACCGCCAGCAACCCGATC
AGCACGCCGACATCGCCGGGCCACAACGTCCAGCCGAACAGGTCGAAGCGCCGTGCGTTG
ATGTCCAGCAGCAGGGCCTGGTGTCCATTCCAGCGCAGCCATGGCAGGGCATAGAACAGG
ACCAGCAAGAGCGCGCTGAGCGCGCCGCGCCAACGCCAGGGGCGTGGGGTTCCGGTTCCG
GTACAGGGCGTACTCATCCCAGCGGCAGCTCGTCGTCGTCATCGCTCGGCAGGGGCCGCT
GCAGGTACCAGGTGACTGCGCTGGAAAGTGCGGTCACCGACCAGAACATGAAGAATCCTG
CCGTATAGCCCAGTTCACGGCTGATCGCCGTGCCCGGGAAGCTGATCGCCTGCAACCGCA
GCGGGTCGACGAAGGCGAAGAACACCACGCTGGCCAGGCCGGCAGCGATGAAGCTGGGCC
AGAGGATGGCACCCCAGTGCTGGATCAGCTGCTGGCGGCGGCTGGGAGAGGGTCTGTTCA
TGCTGTCCCGGATCGGAATGAGGGCGGCGCGTATACTCCGCCGAGGCCGGCGCAGCATCC
GCAGGGCATGCTTCCTGCAATCGTGGCAGCCTAGGTGCAGCGGACTGCGCCGACATTGAT
CTGGATCAACGGCGGTGCCGGCCGGCTGCGGCACACTGCCGGCACGCTTTGGGTACCCCC
GATGAACGCAATACCGCCACCTGTCCTGCCCGTCGCCTCGCCCGGGCTGTGCACCGAGCA
GGAAGTGACCCGCCTGGTCCACGACTTCTATGCGCGCGTGCGCGAGGAAGAGCGGTTGGG
GCCGGTGTTCCAGGCGCATGTCCACGACTGGCCGGAACATCTGGCGCAGCTGGTCGATTT
CTGGTCGGCGATGCTGCGCGGCACGCGCCGCTTCAAGGGCTCGCCGATGTCCAAGCACAT
GGCCATCGAGCTGGACAAGGACTTGTTTGATCGCTGGCTGGTGCTGTTCCGGATCACCAC
CGCCGAGTGCGGCAACCCGCCGATGCAGGAGCTGGCCAACGACGTCGCCGCGCGCATCGG
TGACACCTTCTGGAAGCGCTACCAGATGCTGCGCTGGCCGCAGGTGGGCCTGCCGGTGCT
GGGAATCCCCACCCGCGATTGATCTGGGTCAAGGCGGTCATGGCCGTCCGGCGCGATGCT
GGCGGCATGGACACGTTCTCTCCCGCCGCCGGTGGCCTGGCCTGGACCTTCGACCCCGAC
CTGCTGCGCCGGCATGACCGGCCGGGGCCGCGCTACACCTCGTATCCGACCGCGCCGCAC
TTCCACGATGGCTTCGACGCGCCGGCGCTGCGCCAGGCGATCGCCGACAGCAACCAGCTG
GCGCGCGCGCTGTCGCTGTACGTGCATGTGCCGTTCTGCTCCAGCCCCTGCTTCTACTGC
GGCTGCAACCGGGTGATCACCCGCGACCGCGGTCGGGGCCACAGCTACGTCGCGCGCGTG
CTGGCCGAGGCCGACCTGCTGGCGCCGCAGTTCGAGGACGGCCGTGAGGTCATCCAGCTG
CATCTGGGCGGTGGTACGCCGAACTTCCTCGAGGCCGAGGCGATGACCACGCTGGTGGAG
GGGCTGCGCCGGCGCTTCGATTTCAGCGATTCGCCGCAGCGCGATTTCTCGATCGAACTC
GATCCGCGCTTCATCGATACCCGCGATGTCGCCATGCTGGCGCGGCTGGGCTTCAACCGG
GCCAGCCTGGGCGTGCAGGATTTCGATCCGCATGTGCAGGAATCGATCAACCGCATACAG
GGCGTGCAGCAGACGCTGGACATCCTGCATGCCTGCCGCGACAGCGGCATGCGCTCTGTC
AACGTCGACCTGATCTATGGGCTGCCTGGACAGAGCCTGCAGGGATTCGGCCGCACCCTG
GAACGAGTGCTGGCATTGCGACCGGATCGCCTGGCGGTGTATGGCTACGCACACCTGCCA
CACCTGTTCCGCGCGCAGAAGCAGATCGACGAGCGCCGGTTGCCTTCACCGGAAGACAAG
CTGGCGCTGCTGGGCCTGGCGGTGGAGAAGCTTTCTGCTGCGGGTTACCAGTACATCGGC
ATGGATCACTTCGCGCTGCCGGAAGAGGACCTGTCGCGCGCGCAGCGTGCCGGCCAGCTG
CATCGCAACTTCATGGGCTATACCACCCACGCCGATACCGACCTGCTCGGCCTGGGCGTG
AGTGCGATCAGTCATATCGGTGCCACCTACAGCCAGAATCCGCGTGACCTGCCGTCGTGG
GAGGACGCGGTGGACCAGGGCCAGCTGCCGGTCTGGCGCGGCGTGGCACTGAGCGCCGAC
GACCAGCTGCGCGCTGAACTCATCCAGCAGCTGATGTGCCAGGGCGAGGTGGACGGTGCC
GTGCTGGGCCAGCGCCATGGCGTCGATTTCGAGCAGTACTTCGCCGAGGACCTGCGTTCG
GTGCAGCGGTTGCAGGAAGACGGCCTGGCCGAATACCGCGACGGTGTAGTGCGCGCCAGC
GAGCCGGGTCGGCCGCTGCTGCGGCTGCTGGCGATGTGTTTCGACCCCTACCTGCGCGCG
GCGCATGAACAGCCGCGTTACTCGCGTGCAATCTAAGGTGTACTCGCGCAGCGCGGTTGG
TGCCCGGAGCCGGAATCGAACCGGCATGGGGTTGCCCCCGGCGGATTTTAAGTCCGATGC
GTCTACCAGTTTCGCCATCCGGGCCTGCAGCGCGGCGCCGATTGTAGCCCAGCTGCAGAA
TCGCAGCCGGATTGCCGTGGAGCGGCAGCGTGTTTAACTGTCGCTCCCATTCATGTCATA
GTCCCAACCATCGTTCCCAGGGGGGGAGCCGCACGATGTCGCTGCACGCGATTGCCTATG
CCAGTGAGGCCCGCGCCGATCTGCAGACAACCGATCTTGACCGCCTGCTGGCCGATGCCA
CGGCATTCAACCGTGTAGCCGGTGTCACCGGTGTGCTGATGTTCGATGGCAGCCGTTTCC
TGCAGTACCTGGAAGGCCCGGAGGACGGTATCGATTCGGTGTACCAGCGCATCGTCAATG
CGCGCAGCCACGGCCAGCTGAAGGTGCTGTGCCGCGCGCCGGTGGCGCAGCGGGCGTTTC
CGCGCTGGTCGATGGGAACCCGGCGCATTGATGCGGAGCTGCTGGCACAGATCGTTGAAT
CGGCGTGGCCGGGCTTCCTGCTTGGCAGCGGTGGCTTCGAGCGCCTGCGGCAGGCCTGGA
CCGGCGCCGATGGCGAACTGGAACCGGCCGCGGTCGCACTGGGCTCCTGATCCCATCTTG
GCGGGCAGGCGCCCGGGCCGTTACGCTGTCGCCTTTCTGGCGTGGAATTACACGGAGTGG
TGCAGCGAATGAGCAGGTCGGCCGAATCCATGGCGGCATGCATGCCGTTGCGCGGGACAT
GCCAGTGAGCGCGTCCCTTGCGGCAGCGGAGACCCCGCGTTTTGCGGTGATCGGCCTGGG
CTACGTCGGCCTGCCGTTGGCGGTGGCCTTCGGTCGGCACTGGCCGACGCTGGGCTTCGA
CATCGATGCCGATCGCATCGCCGAGCTGCGCGATGGCCAGGACCATACGCTGGAGGTGGA
GGCCGACGAGCTGGCCAGTGCTCGGCAGCTGCAGTACGGCAGCGATCCGGCCTTGCTTGA
TGCATGCAACGTCTACATCGTCACCGTGCCGACGCCGATCGATGCCTATGAGCAGCCCGA
TCTGGAGCCGTTGCGTTCGGCGACGCGGCTGATCGCCAGCCATCTGCGCGCGGGTGACCT
GGTGATCTACGAATCCACGGTGTACCCCGGCACCACTGAAGAAGTCTGCGTGCCGCTGCT
GGAAGAAGGCTCGGGCCTGCGCTTCAACGAAGACTTCTACTGCGGCTACAGCCCGGAGCG
GGTCAGTCCCGGTGACCGCCAGCGGCGCCTGGCCGACATCCGCAAGATCACCTCGGGGTC
GACAGCGGAAGTGGCTGCGGTGATCGATGGCCTGTACCAGCGCATCATTGCCGCCGGCAC
GTTCCCCGCGCCATCGATGCGCGTGGCCGAGGCGGCCAAGGTGGTCGAGAACATCCAGCG
CGATGTGAACATCGCGCTGGTCAATGAGTTGGCGCTGATCTTCGACAGGCTGGGCATCGA
TACCCAGGATGTGCTCGATGCCGCCGGCAGCAAGTGGAACTTCCTGCCATTCCGGCCGGG
CCTGGTCGGCGGCCATTGCATCGGCGTGGACCCGTATTACCTGCTGCACAAGTCCGAGAG
CGTGGGCTACCACCCGGACCTGATCCACACCGCGCGGCAGGTCAACAACCGCGTCGGTGA
GCATGTGGCGTCGCGGGTGCTGGCGATGCTGGCCGAACGCGGCCGCGAACCAGTGCAGTC
GCGCATCCTGGTGCTCGGTGTGACCTTCAAGGAGGATTGCCCGGACCTGCGCAACAGCCG
CGCGCTGGAGCTGGCGCAGCGCCTGCGTGATGCCGGCGCTCAGGTCGAGGTCAGTGATCC
CTGGGTCGGCCCGGCGGCATTGGCCGATGAGGGCGTGCAGTGGCTGGCCGAACCCGTGGC
AGGGGCCTATGACGCGGTGGTGCTGGCGGTTGCCCATGCCCGCTTCAAGGCGATGGACGA
GGCCGGTATCCGGTCGCTGCTGGCGCCGGGCGGCCTGGTCTACGACGTCAAATCGGCCTG
GCCACGCAACGTGGTTGACGATCGCCTGTAAACCCGGGCGGCGGGCAGCACGGTAGACTC
GCAGGCAGTTGCAACCAAGGAACGCCATGCACCGGTATATCGTCTACCTGCTCGCCATCC
TGATGTTCCCCATCTGCCTGTGGTTGGCCACGATCTGGCCGGCCTGGTACTGGGGCGTCG
GCCTGACCGCCGCGATGGTGGCTCTGGGGACCTGGGACCTGCTGCAGAAGCGCAGCACGC
TGCGCCGCAACTATCCGGTGATGGCACACTTCCGCTACGGCCTGGAATCGATCGGTCCGG
AAATCCGCCAGTACTTCGTGCAGAGCGACCTGGAGGACGTGCCGTTCTCGCGCCAGCAGC
GTGCACTGATCTACCAGCGGGCCAAGAACGAGATGGACACGGTGCCGTTCGGCACCCTGC
GCAGCACCTACGCGGTGGATTACGAGTGGATCAACCACTCGCTGGCGCCGACCGCCATCG
CCAAGCACGATTTCCGCGTGCTGATCGGCGCCAATTGTGCAAAGCCGTATTCGGCGAGCG
TGTTCAATATTTCGGCGATGAGCTTCGGCTCGCTGTCGGCCAACGCGATCCGCGCACTGA
ACGAAGGCGCGCGGCGCGGTGGCTTCTACCACGACACCGGCGAAGGTTCGATTTCGCCAT
ACCACCGCGAGATGGGCGGCGATCTGGTGTGGGAGATCGGCTCGGGCTACTTCGGTTGCC
GTGACGAAAAGGGCGGTTTCAGTGAAGAGCGCTTCGTCGCCAACGCCACCCATGATCAGG
TCAGGATGATCGAGATCAAGCTGTCGCAGGGCGCCAAGCCCGGTCATGGCGGCGTGCTGC
CGGCGCCAAAGGTGACCGCCGAGATCTCGGTCACCCGTGGCGTGCCGATGGGCGTGGACT
GCGTATCGCCGTCGCGTCACTCGGCATTCTCGACGCCGGTCGAACTGCTGCAGTTCGTCG
CCCGTCTGCGCGAACTGTCCGGTGGCAAGCCGGTCGGTTTCAAGCTGGCCATCGGCCACC
CGTGGGAGTGGTTCGGCATTGCCAAGGCGATGCAGGAAACCGGCCTGCTGCCGGACTTCA
TCGTGGTCGACGGTGCCGAAGGCGGTACTGGCGCAGCACCGGCGGAGTTCGTCGACCATG
TCGGCGTGCCGATGCACGAAGCACTGTTGCTGGTGCACAACACGCTGGTCGGCCTGGACC
TTCGCGAGCGGATCCGCATCGGCGCGGCGGGCAAGATCACCAGCGCCTTCGACATCGCGC
GCACCATCGCGCTGGGTGCCGACTGGTGCAATGCCGGCCGTGGCTTCATGTTCGCGCTGG
GCTGCATCCAGTCGTTGAGCTGCCATACCGACAAGTGCCCGACCGGCATCGCCACCCAGG
ACCCGGCGCGCTGGAAGCACCTGGATGCACCGGACAAGGCCACCCGCGTGTACAGCTACC
ACGAGCACACGCTGCACGCCCTGAAGGAGCTGTTGTGTGCGGCCGGCCTGAACGATCCGG
CCGAACTGGGGCCGGAGCACATCCTGCGTCGTGTTTCGCCTGTCGAGATCCGCTCGCTGG
CGTCGCTGTATCGCTACCTGGAACCGGGCGAGCTGCTGCACAAGGTGCCGGATCATGCGG
TGTTCCATGCATTCTGGGCCGATGCACGCAGCGATTCGTTCCAGCCGCCGCCGAAGATCC
AGGCGCTGCGCGCCAGCAAGTCGCGATAATGTGTTGCTGTAGAGCCGAGCCCATGCTCGG
CTGCTTCTCTCATCGCGATGTTGGAACGAAGAACAGCCGAGCCGAGCATGGGCTCGGCTC
TACAGGGAGATGTCATGCGGTTCAGGACCGGCACCATCGACGATGTCGCCATGCTGTGGG
CACTGCGCACGCGTTGCGTTCGCGAGACGTGCAGCAGCCATTACCCGGCGGAGGTGATCG
ATCCGTGGTCTGCTTCGCCGCCGCCGTCGCAGTACGCACGGCTGCTGGGGCAGGGAGGCT
GCGTGGTGGCCGAGGACGGGCAGGGTGTCCTGCTCGGGTTCGGCGTGTTTGATACCGACG
CCAATGAAGTCGATGCGCTGTTCGTCGATCCGGATCGTGGCGGCACGGGCATCGGCCAGG
CGCTGATGCAGCGTCTGCTGGCGATGGCCGATCGTGAGCGCGAGGTGGTGCTGTCAGCCT
CGCTAAACGCCGTGCCGTTCTACCAACGGCAGGGATTCATTGCCGTGCGGGAGGAAGCCT
ACCCGCATCCCAGCGGCGTGGCGCTGGCTTCGGTGAGCATGCGCAGGCCGTGGTGAGCGC
CCGGGGATTGTAGAGTCGAGCCATGCTCGACTGCTTCATCGCCTGAATCAAAGGCAGTTG
AGCACGGCTAAACTCCACAATGCGGGTGTCACCGCCCAGCCAGCCACCCGATCACGCCCT
CGGCGGCGCGCAGGCCACTGGCATAGCACGCCGTCAGCAGGTAGCCCCCCGTGGGGGCCT
CCCAGTCCAGCATCTCGCCGGCACAGAACACGCCGGGTGCTGCCCGCAGCATCAGGCCAT
CATCCAGCGCAGCCAGGCGCACGCCGCCGGCAGTGCTGATCACCTCGGCCATCGGCCGTG
GACGCAGAAGGCGCAACGGCAGGCGCTTGAGCGTGGTAGCCACGGCAGGCAGGTCGTGGC
CCGCATCCTTGCCAAGGATCTCGAACACCAGGGTGGCCTTCACCGCATCCAGGCCGGCCT
GACGGCGCAGATGCTCACCAAAACTGCGACCCTTGCGCGGCCGCGAAAGATCAGCCAGCA
GGCGTGCTTCATCGCGTCCCGGCACCAGGTCCAGCCACAGCATGGCATGGCCATCACGGT
TGATGGTCTCGCGCAGGTCTGCGGCCAACGCGTAGATCAGGCTGCCTTCGATGCCGTACT
CGCTGGCTACGCATTCGCCCTGCAGCGACTGCGGTTGTCCGGCCAGGTCGAGCCAGTGCC
CGACCACCGGCTTCAACGGTGCGCCTGCATTGCGCTGGGCGAAGAACGGCGTCCAGTCGA
TGTCGAAGCCGCAGTTGGCCGATTGCAGCGGCGCAATGTCCACGCCTCGTGCCTGCAAGG
GGGCGACCCAGGCGCCATCACTGCCCAGCTGCGGCCAGCTGCCGCCACCCATCGCCAACA
CGCTGGCATCGGCGTGGACATCGATCTCGCCGGCTTCGGTGGCGAAGCGCAGCGCGCCGT
CGTTGCCCCAGCCGATCCAGCGGTGGTTGGCATGCAGGCGCACGCCCTGTTCCTTCAGTC
GGCGCACCCAGCCGCGCAGCAGCGGCGCAGCCTTGCGGTCGACCGGAAACACGCGGCCGG
AGCTGCCGACATAGGTCTCCACGCCAAGGCCGGCAGCCCAGTCGCGCAGCGCCTGCGCGT
CGAAGCCATCCAGCCAGCGGCCCACGGCCGTGGATTGCTCGCGGTAGCGGCTGTCGAACA
GCGGCCGCGGATCGGAATGGGTGAGGTTGAGACCGCCCTTGCCGGCGATCAGGAACTTGC
GGCCGGGTGAGCCCTTGGCCTCGTACAGGTCCACGTCCAGCCCCGCGGCGCGCAGGCGCT
CGGCGGCGAACAGGCCGGCCGGGCCACCGCCGATGACGGCGACCCGATGGGGCAATGCGG
TATTACGGCTTGACATCGAGCAGCTCGACATCGAACACCAGCGACGAACCGGCCGGAATC
GGGCCGACCCGGCGGTCGCCGTAGCCGTAATCCGGCGGGATCATCAGCGTGCGCTTGCCG
CCGACCTTCATGCCGGCCACGCCCTCATCCCAGCCGCGGATGACCTGGCCGGCGCCGAGC
GCGAAGGTGAACGGCTGGCCGTGCTTGAAGGAGCTGTCGAAGGTCTTGCCGTGCTTGGTT
TCGGTGCGGTTGTCGTAGATCCAGCCGGTGTAGTGCACGGTGACCTTGCTGCCGGGAACG
GCTTCGGTGCCGGTGCCAGCGACGGTATCGATGCGCTCGAAGGTGGTCAGGGTGCCGCCC
GGCGGCGGACCGGAGGGCTCGCTCGAGCAGCCAGCGGCGGCGAGGGACAGCAGCAGGGGA
AGCAGCAGGCGGCGCATCGGGCGTCTCCAGAAGGGCGCAGGGCGAGGGCGGCAAGGGTAG
CGCATCGGCGCCGGGTATCATGGCGGCATGGCAAAACTCCTGCTCAATCTGCGCAATGTC
GGCGACGACGAATATGCCGATGTCTGCACGCTGCTCGACCAGCACGGCATCGCCTGGTAC
CGCACCGAACCCAGCCCCTGGGGTATTTCCAACGGTGGCCTGTGGCTGCGCGAGGACGCC
GATCATCCGCGCGCGAAGGCGCTGATGGCCGGGTACCAGGCGGCGCGCGGTGTGCGCGTG
CGGGCCGAGCGTGAGCAGGCGTTGCGGGATGGCACGGCGGAGACCTTTGGCAGCCTGTTC
CGGCGGCGGCCGGTGTTCGTGGTGCTGGTGCTGCTGGGCATGGCCGCTGCGGCGGCGCTG
GTGCTGCTGCCGTTCATGCTGTTGCGGGGGTAGGGGGCGCGGCCGGGTTGCACCCGGCAC
CCGCGGTAGTGCCGGCCGCTGGCCGGCAACAGCAACAGCAACAGCAACAGCAACGGCAGG
CAATCCGTGGCGGGCAGGGCGGTGTCGGCAGGCGGGACACGCCGTAAACCCATCCTTGGG
GGCTCGATGGCGCCATCCATGGCGCCAACGGTCCCGCCTGCCCACACCGCCCCGCCTCTG
ACAGATTCCGGGTGTCTGCCGGGCTTGGGGTCGGATCCCTCTGCTGCGCAGAGGGCTCTG
ACCCCTGAATCTGTCTGTGCGGGCGGGAGGCGCTAAAATGGCAGGATGATCGCCAACACC
GCTGCCTACCATTTCGCCGTCATCGACGCCCCCCAGGCCCTGTGCGACCAGCTGCTGTCG
CGTGCCCAGGCGGCCGGGTTGCGGGGCACGATCCTGGTGGCGGGCGAGGGACTGAACCTG
TTCCTGGCCGGTGAGCCGGAGGCGGTCGAGGATTTCTACGCCGCGCTGCATGCCGATGCG
CGTTTTGCCGGGATGCGGGTCAAGACCAGCCTGAGCGAGCACCAGCCGTTCGCGCGGCTG
AAGGCCAAGGTGAAGGACGAGATCATCAGCTTCCGCCGCGATGACGGCCAGCCGCTGGAC
TATCCGCGTGCACCGGCGGTCGATCCGGCCACCGTGCAGCGCTGGCTGCGGCAGGGCCAC
GATGACGCCGGCAAGCCGGTGGTGATGCTCGATACCCGCAACCTGCAGGAAGTGGAGTAC
GGCACCTTCAAGGATGCGCTGGTGCTGCCCATCCACAAGTTCACCGACCTGCCCGAGGCG
CTGGCGCCGCATCGCGAGGCGCTGAAGGACAGCACCGTGGTCAGTTTCTGCACCGGCGGC
ATCCGCTGCGAGAAGGCCGCACTGTGGATGGCCAACGATGGCATGGACAACGTGCTGCAG
CTCGATGGCGGCATCCTCGGCTACTTCGAGGAGGTGGGCGGCGAAGGTTATGAAGGCCGC
TGTTTCGTGTTCGACGAGCGCGTGGCGCTGGATGCCGAACTGAAGCCGATGGTCGACCAG
CCGCTGCCGGAGCCGCGCCCCAGCGCGTTCTGACACGCTTCTGTAGAGCCGAGCCCATGC
TCGGCTGCCTTTTGTTGATCAACAGCAGCCGAGCATGGGCTCGGCTCTACACGGTCCGGC
AGGCCCTGAACCGGCTCCGCGGGAATCAGCATCCCGCCACCGTCACTGGCCGCTGCGCCT
GGCCGACCCCATGCAGGGGGGGTCCTGAGACGGAAAACCGCTGATGATCCCGTTGTCGAT
CCTTGACCTGGCCCCGGTCTGCGAGGGCAGTGACACCACCGCCGCCTTCGCCAACATGCT
GGAACTGGCCCAGCACGCCGATGCGCTGGGCTACCGCCGTTACTGGCTGGCCGAACACCA
CAACATGCCCGGCATCGCCAGCGCGGCCACGGCCGTGCTGATCGGCCACGTCGCGGGCGG
CACCCGGCGCATCCGCGTCGGTGCCGGCGGCATCATGCTGCCCAACCATGCGCCGCTGCA
GGTGGCCGAGCAGTTCGGCACGCTGGCTTCGCTGTATCCGGACCGCATCGATCTCGGCCT
CGGCCGTGCGCCGGGCACCGATCAGCCCACCGCGCGTGCACTGCGCCGCTACTTCGACAG
CGCCGACCAGTTCCCGCAGGACGTGCGCGAGCTGCTGCACTACTTCGAGCCGGTACAGCC
CGGGCAGGCGGTGCAGGCGGTTCCGGGCGGTGGCCTGCGGGTGCCGACCTGGATCCTGGG
GTCCAGCCTGTTCGGCGCGCGCATGGCCGCCGCGATGGGCCTGCCCTATGCGTTTGCCTC
GCACTTCGCGCCCGATGCCATGGACGAGGCGCTGGCGGTGTACCGCCGAGAGTTCCGCCC
CTCGGCCACGTTGAACCAGCCGCACGCGATGCTGGCCCTGAATGTCGTCGCCAGTGACAG
CGAGGCCGAATCGCGCCGCCTGTTCACCAGCCAGCAGCAGAGTTTCGTCAACCTGCGCCG
CGGCCGGCCGGGCAAGATTCCGGCGCCGATCGACGACATCGAAGCCTTCTGGGAGCCGCA
CGAAAAACTCGGCGTGGAGCGGGCCCTGGCCTGCACCGTGCTCGGCGATCCGCAGCAGGT
GGCCGATGGCATCGCCGCGTTCGTAGAGCGGCACTCGCCGGACGAGCTGATGCTCACCGC
CAACCTGCATGACCACCGCGCGCGCCTGCGTTCGTTCGAACTGGCGATGCAGGCCTGGCA
CGCCCGCCACGCGGGCTGAACAATGGCGTCACGGCCCGTTGCAGCCGCGACGGGTCTGAT
GGGGGCTCTACCCATTGGAGCCTCCCATGGCGGATACCCGCGCCGAACACATCGCCCAGC
TGGCCGAACTGATCAAGGACGTGGAGGTGGCGATGTTCACCACCACCGGCGTCGACGGAC
GACTCTACAGCCGGCCGCTGGCCACCCAGCAGGTCACCTTCGACGGTGACCTGTGGTTCG
TCATCACCGCCGACAGCCCGAAGGTTGCCGAGATCGCGCTTGATCCGCACGTCAACGTGG
CCTATGCCTCGCCGTCGAAGAACACCTACGTATCGGTGGCAGGGCGCGCGCGCATCGTTG
ATGACCGCGCGAAGATCGAGGAACTGTGGTCGCCGGCGATGAAACTGTTTTTCCCGGGCG
GCAAGGACGACCCGAACCTGCGCCTGATCCACGTGCGGGCCGACTCGGCCGAGTATTGGG
ATGGTCCGGGCACGCTGCTGGGCAAGGCGTTGAATTTCGTGCTGTCGGCGGTGCAGGACG
AGCCGGCGCAATTGGCCGACAATGGCTTCATCGATCTTCGGTGAGGATCGATGTCCGGTA
TTGGTAGTGCCGGACGCTGGCCGGCAGACCTGGAAACGTGGCAGCCGGCCAGCGGCCGGC
TCTACCGGGTTCCGGCTCAGAACCAGCGCTGGAACAGGTCCACCGTGTAACCCACCAGCT
GCCCCGAACTGAAGCCGAAGAACGCGATCGCCGCCAACGCGGCGATCCAGTTGAACAGCA
TCAGCGCGCCATCGCGTTCCAGCAGCGCCAGCGAGAACAGCAGCAGCTGGAAGCCGAACA
GGAAATTGGTGAAGGGAATCGGCAACGACAGCAGCAGGCCCAGCAGCACCAGCAGCAGGC
CGCTGAAGGCGTGGGCGGGGAGGGGCGTCAACAGCTGCGGCAGGCGTGGCCTCAGCATCC
TGTCCAGGCGCCGCAGTGGGCGGTCGATGCGGTCCAGGAAACGGTGCATGGTGCCGCGCT
TGGGTCCGCGGCGGGCAATGAAGCCGGGCAGCCACGGCCGGCGCAGGCAGAACAGCATCT
GCAGGCCGATCAGGATCACCAGTGGGCCGCTGACCGCGCCGCCCATGCCCGGGATCGGGA
TGAACGAAGGCAGGATCGCCACGAACAGGAACACGCCGAACGCGCTCTGCTGCAGGTTGC
TCAGGATCTGGCCGAGCGGCATGTGCTCGGCCGGGTCGCCGGAAGCGAACATCTCCAGCA
GGGTGCGGATGCCCTCGTTGCGGTAGGCCGGGCGCTCGGCGCCTGGACCCTGGCCGGCCT
CAGGCGGTGAGCTCATCGGCCTGCTCGTCGGACAGCGTGCGCAGCAGCAGCTTGTCCACC
CGCGCACCGTCCAGGTCGACCACTTCGAAGCGCCAGCCGGCCCAGTCGAAGTACTCGCCT
GCGTGCGGGATGCGGCCGAAGTAGTGGATGCACATGCCGGCCAGGGTGTAGTAATCGCCG
TCCTCGGCATCGGGCAGCTCGTTGCTGCCGATCAGTTCGCGCAGGTCTTCGATCGGCAGC
GAGCCGTCCACCAGCAGCGAACCGTCCTCGCGGGTCACCACCAGCGCGTCTTCATCGGCA
TTCTCCACCGCCTGCAGGCGGCCGACCACGGCGCCCATCAGGTCGCTGATGGTCACCAGG
CCCTGGATCTCGCCGTACTCGTCCACCACCAGCGCCATCGACTGCTGTTCCTCGCGGAAG
ATCTCCAGCAGCTTCATCGCGTGGGTCGATTCGGACACGTAGAGCGGTTCGCGCAGGGTC
TGGAACAGCGCGTTGTCGCCGCGTGCCATGCGCGTGGCCAGCGATTTCAATTCAAGTACG
CCGACCACGTCCATGTCGTTGTCGCGGTACACCGGGTACCGCGAGAACTCGTGCTCGGCC
ATGATTTCCAGGTTGCGCTCCAGCCCGGCCTGGGTGTCCAGCCAGGCAATGCGGTTGCGC
GGGGTCATCAGGCTGTCGGCGGTGCGGTCGCCCAGGCGCATGACGCGGTTCATCATGTCA
CGCTCGTGGGCGTCGATCACACCGGCTTCGTGGCTCTCGGCCACCAGCATGCGGATCTCT
TCTTCAGTCACCGAGGCGACTTCGTCCTTGCCCAGGCCGAACAGGCGCAGCACCAGCTGG
GTGGTCTTGGACAGCAGCCAGACGAAGGGCAGGGCCAGCTTGGCCAGCCAGCTCATCGGC
ATCGCGACCAGGCCGGCAATGGCCTCCGAGCGGGTCAGCGCCAGGCGCTTGGGCACCAGT
TCGCCGAAGATCAGCGTGATGAAGGTGATCAGGCTGACGGCCAGCGCGGTACCGATGTTG
CCCGCGTACGCAAACCCCGGCATCAGCCCCTGGATCCAGCCGGCGAAGGCCTCGCCCAGC
GCCTCACCGCCGAGGTAGCCGGTCAGCACGCCGATCACGGTGATGCCGATCTGCACGGTG
GACAGGAAGCTCTCCGGCTTCTCGGACAGCTCCAGCGCCTTGGCCGCGCGCTTGGAGGTG
GCAGCCATCTGCTTCAGGCGGCTCTTGCGCGAGGTCATGACCGACATCTCGGACATGGCG
AAGAAGCCGTTCAGCAGAACAAGCGCGAAGACAATCAGGATCATTTCAAACACGGGCGTC
GTCCCCGGTTGGTGGCAGGGAGGGCGGGTGCTGGCGATGGCGGCAGGCGCTCAGGAACGG
GATCCGGCGCGGCGCAGGGGGATAAGGGTCGTCGTCCATAAGGTGCGCCCGAAGGCGCGC
TGGCATCTTAGCAAAGGGGCATGGCAGGGTGGCAACCGCCTGTTCAGGTTGGGGGTTCCA
AGGCCTCGAAAGGGGGCGGGGATACCCGTGATGGTCATCTAGCCGTCATAATTCCATCTG
GTGCCGTCCTTCCCGCGACGGCTGACAGGTTTCTCAATGTTCTCTCTGCAGACCATTTTC
GGTTCCGGCAAACAGTTCTACACCCTGCTCGATGAGGCTGCCGTCGCGGCTTCCGACGCC
GCCAAGGCGCTGCATTCCATGCTGCGCGAGGCCGACCGCCAGCCCGCGCTGGACGCCTTC
AAGCTGGCCCGCCTGCGCGAACGCGCGGCCTCGGACAAGATCAGCCAGGCGCTGGTGGAC
AGCTTCATGACCCCGATCGAGCGCGAAGACATCGAAGCGCTGGGCTCGGCGCTGTACAAG
ATTCCCAAGCAGATCGAGAAGTTCGCCGACCGCTATTCGCTGGCCACGACGCACCTGGAG
CACATCGACTTCGCGCCGCGCGCGGCGATGCTCGAACAGGCCGCCGGCGTGGTGGTGGAG
ATGGTGGCCGACCTGCGCCACATGAACCTGGACCGGATGACCGCGCTCAACGAGAAGCTG
CGCTCGCTGGAGAACGAGGCCGACCGCCTGATGCTCGAGCTGTACCGCGACATCTATTCG
GGCCGCCTGGACAACCTGCAGATGTTCCTGCTGAAGGAATTCTTCGAGATCCTGGAAAAG
GCCATCGACCGCTGCCGCGAGGCTGGCGTGGTGGCGTACCAGATCGTGTTGAAGAACAGC
TGACGGACGCCGCCGCATGTTGACCCTTGTCCTGGTGGTGATCCTGGCCGCGCTCGTCTT
CGAGTTCATCAACGGCTTCCACGACACTGCCAACTCCATTGCCACCGTGGTGGCGACCAA
GGTGCTCTCGCCCGGCTGGGCGGTGATGCTGGCCGCCTTCATGAACCTCATCGGTGCACT
GACCGGTACCGCGGTGGCGCTGACCATCGCCTCGGGCCTGCTCAACACCAACGTGGTCGA
GGTCACCCCGCAGGTGATCCTGTGCGCCCTGCTGGGCGGCATCATCTGGAACCTGATCAC
CTGGTGGAAGGGCCTGCCGTCCTCGTCCTCGCACGCCCTGATCGGTGGCCTCTGCGGCGC
CGGCCTGGCTGCCGCCCACAACAACTGGGACGCGCTGATCTGGTCCGAGCGCCTGGGCAG
CTGGGCGCAGAACAAGGGCCTGCTGTGGAAGGTGTTCGTGCCGATGATCACCTCGCCGAT
CGCCGGCTTCCTGCTCGGCATCGTGGTGATGGTGCTGCTGTGGGCGCTGATCGCCGGCCT
GGCCAAGATCGGTGGTGCCATCGGCCGCCTGGCCCGTCCGCGCATCGTCAACGCCTTCTT
CGGCAAGGCGCAGATCGCCTCGGCGGCCTACATGGGCTTCGCCCACGGCCACAACGACGC
GCAGAAGACCATGGGCATCATCGCCATGACCCTGATCGGTGCCGAAGCCACCGGCGCATT
GAACGACCTGCCGTCCTGGCTGGCCTTCATGCACCCGGACGCGCATGCCGGTGACGGCAT
CGCGATGTGGATCGTGCTGACCTGCGCGGTGGTGATGGCGGCCGGTACCGCTTCGGGCGG
CTGGAAGATCATCAAGACCCTGGGCCACAAGATGGTCAAGCTGCACCCGATCCACGGCTT
CGCCGCGGAGACCAGCTCGGCCACCATCCTGACCCTGGCGGCCCACTTCGGCATGCCGGT
CTCGACCACGCACAGCATCTCCACCGCGATCATGGGCGTCGGCTTCGCCAAGAACCCGCG
CTCGCTGAAGTTCGGCGTGATCGAGCGCATCGTCTGGGCCTGGATCCTGACCATCCCGGC
GGCCGGTGGCTGTGCGTACCTGATCCTGAAGCTGTTCGAGCTGTTCGGCTGGACCTGATC
GCCACGCCAAGGTTGTAAACGAAAAGCCCGCCATATCAGGCGGGCTTTTTCATGGGCAAG
AATTTTTCCGCACCCACCGTGTCGACCAAGGTCGACACCTGCCAGAGCAGAACCAGGGTC
AGGGCCCGTTGCCAAGCAACGGGATCCGCCCCGTGCCGACCAACGGTCGGCACCCACCAA
CAGCCCTCAGGAAGCCAGCTTTTGCAGTTGCCGTTGCCGTGGCTGTCAGCGGGTGCCGGG
CCGCAGGCCCGGCCAAACCCCTTCAATTACGCTGGAACAACGCCTGTACATCCTTGCGGA
ACGCCGCCTGGCTGTCCGCCCGGCTGTAGAACATGTGCCCGCCCGGATAACTGCGCACCT
GCACCCGGTCCGGATTGCTGCCCATCGTCGGCATCTGGTCCACGGTCAGGATCGAGCCCA
TGAACGGGCACGACAGGTCGTTCCAGCCATGCACGATCAGCACCTGCAGATGCGGGTCGA
TCGCCACCGCCTGGCGCAGCTGGGTCACCGCACCCTGGCGCAGTTCGCCATTGCGGTCCC
ACAGCCGGTTCACGTCGTAGTTCAGCGCCTGGTAGCGCGCATCTACTTTCCAGCCGACCA
CGCGCGTCACGAAGTCGACCATCGCCGTGGTGGTCGGCGCGATGATGCTGTCCAGCAGTG
GGTCGTTGGCGCGCTGCTCCGGATCATTCGGGAACGGATCGAACGCGGTCACGTTGGAGT
CGTAGCGGCTGCCCAGCGTGCCCTTGTCGCGGAACACTTCACGCAGGTAGGCCTGGGTCT
CCAGGCGCCCGCCAGCGCGGCGCACGAACTGCGGGTCCAGTCCGGTCAGCGCGGTGACCC
GGCGCAGCATGGCTTCCGTAGCCTGCGGATCGCTGCGGCCCTTCATCAACGCGGTGGCGT
AATCGCCACGGGTGTACTCCACCACCTCGCGCATCGCCGCATCGGTCAGCTTGCCCTGGC
GCTCCAGGTGCGCCGCGGCGATCGACGGCAGCGTCTGCATCCACGCCATCGGCGAGATAT
CGGCGTTGTCTTCCAGGGTCGGGCTCAGGTAGGGCGAGACCAGCACCAGTCCGTTCATCG
CCACGCCCAGCCGGGTCTGCAGGAAGTGGGTGATGCGCGGGCCGCGGTAGCCACCGTAGC
TCTCGCCGGTCAGGTACTTGCGCGAGGCCATGCGCTGGTTGCGCAGCAGCCAGTCGTAGA
TCGAGCGCGACAGGTATTCGACGTCGGCACTGGGGTTGTAGAGCGCTTTCTTGGCTTCAT
CGTCGCCGATCCGCGCGCGGCTGAAGCCGGTACCGACCGGATCGATGAACACCAGATCGG
TGAAGTCCAGCCAGGTGCCCGGGTTGTCGTGCAGGGTGGCCGGCGCCGATGCGCTGTCAC
CCTCGGAGCCGAAGGTCACCACCTTGGGCCCGATCGCGCCCATGTTGAGGTACACCGACG
ACGCACCGGGGCCGCCATTGAGCGCGAAGGTCACCGGCCGGTCCTTGCCCGGCATCGTGT
AGGCGGTGAACACCACATCGGCGATCACCTTGCCCTTGGCATCGCGTACCGGCAGGGTGC
CGACGGTGGCGGTGTAGTCCAGGGTGCGGCCGGCCAGGCGCATGCTCTGGCGGGCCGAGG
CGTCGGCGGGCAGCGCAGGCGCTTCGGTCTTGTCGTCTTTCGGGTCGGGCTTGCCCTCGG
CGTCGGGCGCGGCCAGCACGCTGGCAGGGGCGATGAGCAGGCCGACGCAGAGCGCGGCAG
TGTGCAGCAGGGACTTCATGGCACCGGTTCGGCAGCGGAAGGGGGTTCCGATGCTAGGCC
GGTGGCGGGCCATGCCGTATGTGTCCAAAGGCATGGCCGTGCGTTGAGCCCGCTACTGGC
CAGATTGGGTCAAGCGGGCAGGATGGCTGCGGCGTCGTCATCGGCCAGCAGGCCGTAGAC
GGCCGAGTCGGCCAGCTGCCCCTGGATGCGCCAGCGCTGGCGCAGCACCCCCTCGCGCTG
GAAGCCCAGGCGTTCCAGCACGTGCGCGGACGGCGCATTGCGCGGGTCGATCTCGGCTTC
CACCCGGTGCAGGTGCAGGGTGCGGAACAGGTAGGCCAGTACCTGTTGCAGGGCCTCGTG
CATATAGCCCTGGCCCTGGCGATCGGGTGCCAGCAGGTAGCCGATCTCGGCGCGCGCCGC
ATCGCGGTCCACCGCGAATACCACGCAGATGCCCAGCAGCGGACCTTCCAGCGACTCGCG
CACGGCCAGCTTCAGCTGGGTGCCGATGGCATGGGCGGCGAGGTCATCGTCGATCTGCTC
GCGCGCTTCGGCCAGTCGCGTCCAGGCTGGATGGTTCCACCATCGCATGACATCCGGGTT
GGACTGCAGCGTGAACAGCGCGGCGGCGTCGTCACGACGGATCGGGCTCAGGACCAGCCG
TGCACTGTGCAGCGGCAGGCCGGGGAACAGCAGCGAGTGGCTGGCCAATACGATGGTCCA
CACGGGTGGACGCGCATTATGGCGCTGCCGGGTTTGCCGATGGGGGCGGATGGGGTCGGA
GCGCATGGGGTCGGATCCGTTTCCTGACAGGAAACGGCTCTGACCCCACTGCCGCCAACC
GGGTCAGAGCCCTTTCCTGCGGAAAGGGATCCGACCCCGCTCCGGATCAGACTTCCAGCG
AAGCCAGGTCGCCCTTCGACTCCAGCCAGCCCTTGCGGTCGGACGCGCGCTTCTTGGCCA
GCAGCATGTCCATCAGCGAACGGGTCTGCTCGCCATCGTCCACGGTCAGCTGCACCAGGC
GGCGCGTATCCGGATGGATGGTCGACTCGCGCAGCTGGTTCGGGTTCATCTCGCCCAGGC
CCTTGAAGCGGGTGACGTTGACTGCGCCCTTGATCTTCTCGCGCTCGATCTTGTCCAGCA
TCGAACGCTTCTCTTCCTCATCCAGGGCGTAGAACACCTGCTTGCCCACGTCGATGCGGA
ACAGCGGCGGCATTGCCACGAACACGTGGCCGGCATCGACCAGCGCCGGGAAATGCCTGA
GGAACAGCGCGGTCAGCAGGGTGGCGATATGCAGGCCGTCGGAGTCCGCGTCGGCCAGGA
TCACCACCTTGCCGTAGCGCAGGCCGGTGATGTCGTCCTTGCCGGGGTCGCAGCCGATGG
CCACGGCCAGGTTGTGCACTTCTTCGGAGGCCAGCACGCTGTTGGACGACACTTCCCAGG
TGTTGAGGATCTTGCCGCGCAGCGGCAGGATCGCCTGGAAATCCTTGTCGCGCGCCTGCT
TGGCGCTGCCGCCTGCCGAGTCACCTTCCACCAGGAACAGCTCGGTGCGCGACAGGTCCT
GGCTGATGCAGTCGGCCAGCTTGCCAGGCAGGGCCGGGCCCTGCGTGACCTTCTTGCGGA
CGACCAGCTTCTCGGTCTTCAGGCGCGCACTGGCGCGCTCGATGGCGATCTGCGCGATCT
TCTCGCCCAGCTCCACGTTCTGGTTCAGCAACAGGCTGAACGCATCGTGCGCGGCGCCCT
CTACAAAGCCGGCGGCCTGGCGCGAGGACAGGCGTTCCTTGGTCTGGCCGCTGAACTGCG
GGTCGGTCATCTTCAGCGACAGCACGAATGACACCCGGTCCCACACGTCTTCCGGGGCCA
GCTTGACGCCGCGTGGCAGTAGGTTGCGGAAGTCGCAGAACTCGCGCAGCGCCTCGGTCA
GGCCGGTACGCAGGCCGTTGACATGGGTGCCATGCTGGGCGGTCGGAATCAGGTTGACAT
AGCTTTCCTGGACCAGCTCACCTTCCGGCAGCCAGGCCACGGCCCAGTCCACCACCTCGG
TGTCCTTCTTGAGGTTGCCGACGAACAGGTCGGCCGGCAGCGATTCGCGCTCGCCCAGTT
CCAGCTTCAGGTAGTCGCGCAGGCCGTCTTCGTAGTACCAGGTATCGACTTCACCGGTGG
CTTCGTCGGTCAGCTTGACGGTCAGGCCCGGGCACAGCACGGCCTTGGCGCGCAGCAGGT
GCTTCAACGCGCGCACCGCGAACTTGGGCGTGTCGAAGTACTTCGGGTCCGGCCAGAAGC
GCACGCGGGTACCGGTGTTCTTCTTGCCGACGGTGCCGACCACCTCCAGCGGCGTGGCGC
GGTCGCCATTGCGGAAGGTGATGCGGTGTTCGGCACCTTCGCGCTTGATGTGCACCTCCA
CCAGGGTCGACAGCGCGTTGACCACGCTGACGCCGACGCCATGCAGGCCGCCGGAGAAGG
TGTAGTTGTTGTTGCTGAACTTGCCGCCTGCATGCAGGCGGGTGAGGATCAGTTCGACGC
CCGGGATCTTCTCTTCCGGATGGATGTCCACCGGCATGCCGCGGCCGTCATCGCTGACCT
CCACGCTGCCGTCCTTGTACAGGGTGATCTCGATCGAGCGGGCATGGCCGGCGAGGGCCT
CGTCCACCGAGTTGTCGATCACTTCCTGCGCCAGGTGGTTCGGGCGCGCGGTGTCGGTAT
ACATGCCGGGACGGCGCTTGACCGGGTCAAGGCCGGACAGGACTTCAATATCGGCGGCGT
TATAGCGGGCGTTCATCTATCTTCTAAAGCGCGGAGCGACGCGCAAGTGTGCGGTCTGGA
CGGCGATTTTGCACGCCTGCGGTTCAGCCTCGGCGCCGGGGAGGGGGTAAAATGGCAGCC
GCTGGAATCTGAACGCCGGCGGCCCCATCGGGTCGAAACATCCAAGCCATACCGCGAGGA
GGACCTCATGAAGAAGTTGCTGACCGTTGCAATCCTGGCCGCTGCCGCCGTTGCAGTGCC
GCTGGTGGTGGCGCAGAACGCGGGCCAGCCGGCCCCGCAGCAGGGTGACCAGGCCGACAA
GGCGCAGGCCGAGGCCGATGCCAAGGCCAAGCGTCGTGCCCAGGCCAATGCCGAAATGAA
GGCGCAGGGCCAGCCGGCCCCGCAGAAGGAAGAAGAGGAAGAAGCGCGCAAGAAGCGCTG
ATCCCGCAACCTGCCAAGCGCCCTTGCGACAAGGGGTGCGCAACGGAACGCCCCGCTCAG
CGGGGCGTTTCTTTTTAGGAACGTGGCGTCTGCCCCTTGGGTTGGCGGCCATCAATCTGT
AAACTATGGCTTTCCGGGAGTAAGTGCGTGTCCACCCTTTGCGAATGGGCTGGAGCGGCC
AAGCGTGGCTTCCAGCATGGCGGGTCGCAGGTGACGGTCGATTTGGCCGGCACGGCCGCC
CCGACCTCGCACGATGGTCCCCGTCCGGCGCCTGCCGCCGCACGGATCCGCACCTCCCTC
GCTGTCCCAGCGAACCGGAAAACCCCCTCCGAGCACCATGCCCGCCCTCCGGGTGCGCGT
GGTGTTGCCGTTTTCCATTTCCAGACAGGATGCTTGCAGCCATGACTCCCTTGATTTTCG
TAACCGGCGGCGTGGTGTCCTCGCTCGGCAAAGGCATTGCCGCCGCGTCGCTGGCCGCCA
TTCTCGAAGCCCGTGGCCTGAAGGTCACGATGATGAAGCTCGACCCGTACATCAACGTCG
ACCCGGGCACCATGAGCCCGTTCCAGCACGGTGAGGTGTATGTCACCGACGACGGCGCCG
AGACCGACCTCGACCTGGGCCACTACGAGCGCTTCGTGCGCACCCGCCTGAGCCGCAAGA
ACTCGGTCACCACCGGCCGCATCTACGAGAACGTGATCCGCAAGGAGCGCCGCGGCGACT
ACCTGGGCGCGACCGTGCAGGTCATTCCGCACATCACCGACGAGATCCGCCGCTGCATCG
ACGAAGCCACCGAAGGCTACGACGTGGCGCTGGTCGAGATCGGTGGCACCGTCGGCGACA
TCGAGTCGCTGCCGTTCCTGGAAGCGATCCGCCAGGTGCGCACCGAGCGTGGCCCGGAGA
AGGCGCTGTTCATGCACCTCACCCTGGTGCCGTACATCGGCGCCGCCGGTGAGCTGAAGA
CCAAGCCGACCCAGCATTCGGTGAAGGAACTGCGTTCGATCGGCATCCAGCCGGACGTGC
TGCTGTGCCGTTCCGAGCAGGCCGTGCCGGATTCGGAGCGCCGCAAGATCGCCCAGTTCA
CCAACGTCTCCGAGCGCGCAGTGATCAGCGTGCCGGACGTGGACGTGCTGTATCGCATTC
CGTCGGGCCTGCACGCGCAGGGCCTGGACGAGATCGTGGTCAATCAGCTGAAGCTGGCCG
ACAAGGCCGGTCCGGTCGATCTGTCGATGTGGGAGGACGCAGTCGATGCGACCCTGCATC
CGCTGGATGAAGTGACCATCGCCGTGGTCGGCAAGTACGTGGATCACCAGGATGCCTACA
AGTCGGTCGGCGAAGCACTGAAGCACGGCGGCCTGCGCCAGCGCACCAAGGTCAACCTGA
AGTGGCTGGAAGCACAGGATCTGGAAGGCACCGACATGGCCGCACTGGCCGATGTCGACG
GCATCCTGGTGCCGGGTGGCTTCGGTGACCGTGGTTTCGAAGGCAAGGTGCTGACCTCGA
AGTTCGCCCGCGAGCAGCACGTGCCGTACTTCGGCATCTGCTACGGCATGCAGGCGGCCG
TCGTCGATTACGCGCGCAACGTGGTCGGCCTGGAAGGCGCCAACAGCACCGAGAACGACC
GCCAGTCGCCGAACCCGGTGATCGGCCTGATCACCGAATGGCGCACCGCCACCGGCGATG
TCGAGAAGCGTGACGACAAGAGCGACCTCGGCGGCACCATGCGCCTGGGCCTGCAGGAAC
AGCGCCTGAAGCCGGGCACGCTGGCCCGTGAGCTGTACGGCAAGGACGTCGTCGCCGAGC
GCCACCGCCACCGCTACGAGTTCAACAACCGTTACCGCACCCAGCTGGAAGATGCCGGCC
TGGTGATCGCCGGCAAGTCGATGGACGACACCCTGGTGGAAGTGGTCGAACTGCCGCGCG
ACGCGCATCCGTGGTTCCTGGCCTGCCAGGCACACCCGGAATTCCTGTCCACGCCGCGTG
ACGGCCACCCGCTGTTCATCGGTTTCATCCGTGCCGCGCGCGAGCGCAAGGCCGGCGGCA
AGCTGCTTTCCGAAGCGCGCGCCTGACTTGTGAATGGGGGCTTCGGCCCCCATCCTGCAT
GCTTCAACCCCCAGCGCACCGGCCCGGCCGGTGCTGCGGACAACAAGGAAACGCCATGAA
ACTGTGTGGATTCGAGGTCGGGCTGGACCAGCCCCTGTTCCTGATCGCCGGCCCCTGCGT
GATCGAGTCGATGCAGCTGCAGCTCGATACCGCCGGCAAGCTGAAGGAAGTCACCGACAA
GCTCGGCGTCAACTTCATCTTCAAGTCCAGCTTCGACAAGGCCAACCGCACCTCGGGCAC
CGCGTTCCGCGGCCCGGGCATGGAAGAGGGCCTGAAGGTCCTGGCCGAGGTCAGGAAGCA
GATCGGCGTGCCGGTGCTGACCGACGTCCATGAGTACACCCCGATGGACGAAGTGGCCTC
GGTGGTGGATGTGCTGCAGACCCCGGCGTTTCTGGTCCGCCAGACCGACTTCATCCGCAA
GGTGTGCTCGGCCGGCAAGCCGGTCAACATCAAGAAGGGCCAGTTCCTGGCGCCCTGGGA
CATGAAGCCGGTCGTGGAGAAGGCCAAGGCCACCGGCAACGAGCAGATCATGGTCTGCGA
GCGCGGTGCCAGCTTCGGCTACAACAACCTGGTCAGCGACATGCGCTCGCTGGCGGTGAT
GCGCGATACCGGTTGCCCGGTGGTGTTCGATGCCACCCACTCGGTGCAGCTGCCGGGCGG
GCAGGGCACCAGTTCCGGTGGCCAGCGTGAGCACGTGCCGGTGCTGGCCCGTGCCGCCGT
CGCGGTGGGCATCTCCGGCCTGTTCGCCGAGACCCATCCGGATCCGTCCAAGGCCCTGTC
CGATGGCCCCAACGCGTGGCCGCTGGACCAGATGGAAGCGCTGCTCGAGACCCTGATGGA
GCTCGACGCGGTGACCAAGAAGCACGGCTTCTCGCGCTTCGCGTGAGTCGTGACCGGCGG
GTGGCGCTGGAAGCCCAGCGTCATCGCCGGCACTGGAAACAGTGGCCCTGGGGCCTGATC
GCACTGGGCCTGGCCGTGCTGTTCACCGTGGGCATGTTTGGCCTGGTGCTGATCGGTGCG
GCGTCGGTGCGCCCCCCGGGTGATGGCAGCAGCGCGCTTGATCTGCGTGCGTATTTCATT
GCGCTGCTGGTCGCGGAGCTGCTCTGTGCCGCGGGCTGCCTCGCGGCCGCGGTGCTGGCC
TGGCGGCTGAATCGCGGCAAGGTGGCGGCTGGCTTTGCGATCATCCTGCTTTCGCTGTGG
CTCGGCGCCCTGTTCTACGGATTGCTTTGATGAATACGAGCACGTCGGCGCGCGGCTGGC
CCTGGGGCCTGGTCGCGCTGGGGCTGTGCGTGCTCGCCTGGGCGTCCCTGCTGCTGGGAG
TAATGGCCTTTGCGGCCAGCTTCGGCTCGCCGGGTGACGGAAACCATGGCATCCAGGCCA
TGCAGTACTGGATTGTGGCCGCGCTGGTCACGCTGGGTGTGTCTTTCGTCGGCAGCCTGG
TGGCGATGGTGCTCGCTTGGCGACGCCGTCGTGGACCCGTCGCGGCGGCGGTGGCCGGCG
CGTTGCTGGTGATGCTGGTGTCGCTGGCCCTGATCGTGATCGGGTCCAGCTGGGGCTGAT
GCCGCCCAGGCCATTTGGCAAGTGGCGGGCAGCCGGGGATAATCACGCGGCATTCGTTTT
GTCGCCCCCTCTCCAGACAGGTAACCGGCCCGACCATGAGTACGATCCGCAGCATCCACG
CCCGTGAAATCCTTGACAGCCGTGGCAACCCCACGCTGGAAGCCGAAGTCATCCTGGAGG
ACGGTTCGTTCGGTCGTGCCGCGGTTCCCTCCGGCGCCTCGACCGGCACCAAGGAAGCGG
TCGAGCTGCGTGACGGTGACAAGACCCGTTATCTGGGCAAGGGCGTGCGCAAGGCCGTCG
ACAACGTCAACACCACGATTGCCGCCGCGCTGAAGGGCTTTGAGGCCACCGACCAGGCCG
GCCTCGACCGTCGCCTGATCGATCTGGACGGCACCGAGAACAAGGGCCGCCTGGGTGCCA
ACGCGCTGCTGGGTGTTTCAATGGCCGCCGCGCATGCCGCCGCTGCATCGAACAAGCAGG
CACTGTGGCAGTACCTAGCTGCCAGGACCGGCGTGACCCCGGCGCTGCCGGTGCCGATGA
TGAACATCATCAATGGCGGCGCGCATGCCGACAACAACGTCGACTTCCAGGAGTTCATGG
TGCTGCCGGTCGGCTTCACCTCGTTCTCCGAAGCGCTGCGTGCCGGTACCGAAATCTTCC
ATTCGCTGAAGTCGGTGCTGAAGGGCCACGGCCTGAGCACCGCGGTCGGCGACGAAGGTG
GCTTCGCGCCGGACTTCCGCAGCAACGTCGAAGCGCTGGACACCATTCTCGAAGCGATCG
GCAAGGCGGGCTACACCGCCGGTGAAGACGTGCTGCTGGGCCTGGACGTGGCCTCCAGCG
AGTTCTTCGAGAACGGCAAGTACAACCTGGTCGGCGAGAACAAGCGCCTGACCTCCGAGC
AGTTCGTCGACTTCCTCGCCGACTGGGCCGCGCAGTACCCGATCATCACGATTGAAGATG
GCCTGGCAGAGAACGACTGGGCCGGCTGGAAGCTGCTGACCGACCGCATCGGCAAGAAGG
TGCAGCTGGTTGGCGACGACCTGTTCGTGACCAACCCGAAGATCTTCCAGGAAGGCATCG
ACTCGGGCACCGCCAACGCGATCCTGATCAAGGTCAACCAGATCGGCACCCTCAGCGAAA
CCCTGGAAGCGATCGCCATGGCCGATCGTGCCGGCTACGCCGCCGTGGTCTCGCACCGTT
CGGGCGAAACCGAAGACACCACCATCGCCGACATCGCAGTGGCCACCACCGCCACCCAGA
TCAAGACCGGTTCGCTGTGCCGCAGCGATCGCGTGGCCAAGTACAACCAGCTGCTGCGCA
TCGAGGAAGCCCTCGGCGCCGGCGCGCGTTACGCCGGTCGTGACGCGTTCGTTTCGCTGA
AGCGCTGAGCCGATGCGCGACTGGCGCTGGATGCTGCTGGTGCTGGCCCTGTTGCTGGGC
TGGCTGCAGTACCGCTTCTGGTTTGGTCCGGGCAATTCGGGTGAAGTGATGATGCTCGAA
GCCCAGGTCGCCAACCAGGAGCGGGACAATGAGGGCCTGCAGCAGCGCAATGATGCGCTC
GCTGCGGAAGTGAAGGACCTCAAGGAAGGCCAGTCCGCCATCGAGGAACGCGCGCGCAGC
GAGCTGGGCATGATCAAGCCCGGCGAGAAGTTCTATCGCGTGGTCGAGGATGCGCCGGTC
CACCCGGCGCAGCCTGCGGCAGGTGTCAGTGCGCAGGTTGGCGACCACCCGGCGGACGTG
CCATGAGTGCGGCGATCTGGGTCGTGGTTCCGGCTGCTGGCCGTGGCACCCGCTTTGGCG
CGCCGTTGCCCAAGCAGTACCTTCAGGCGGGCGGGCAGATCCTGCTCGCCCATACCCTGG
ACGCCCTGCTGGCGCATCCGGCCGTAGCCGGGGCAATGGTAGTGATCGGCCCGGACGACG
CCGACTGGCCCGGCTGGAACGAGTGGGCGGGCAAGCCGGTGCTGACCTGCATCGGTGGCG
CGACCCGTGCCGCTTCGGTGCTGGCTGGCCTGCAGGCGCTGCCGGAGACGGTGCGCGCTG
ATGAATTCGTGCTGGTCCACGATGCCGCGCGGCCGAACCTGTCCCTGGTCGATCTCGGCC
GCCTGCTTGAAGTCGGTCGTGCCGATCCGGTCGGGGCGATCCTGGCCGCACCGGTACGCG
ACACCCTCAAGCGTGCGGGCGACGACGGTGGCATCGATGGCACCGAGCCGCGCGAGCGGC
TGTGGCGCGCACTGACACCACAACTGTTCCGCCGCCACCAGCTCAGCCGCGCGCTGTCCG
AAGCCGCCGCCGCCGGTGTTGAAGTCACCGATGAGGCCATGGCCATGGAGCGCCAGGGCC
AGCGCCCGCTGCTGGTGGAAGGCAGCGAGGACAACTTCAAGGTCACCACCCCGGCCGATC
TGGACCGGTTTGAATTCGTACTTTCCCGCCGCGCCGGCTGACCGTCCGCGCGGCCCTGCA
GCAAGGGTTGCATCCATGAGCACCGCACCGTTCCCGCCCGTCCGCATCGGCCAGGGCTAC
GACGTCCATGCCTTCGGTGAAGGCGACCACATCATGCTTGGCGGAGTGAACGTGCCGCAC
AGCTGCGGCGTGCTTGCACACAGCGACGGCGACGTGATCCTGCACGCCCTGTGCGATGCC
ATGCTCGGCGCACTGGCGCTGGGCGATATCGGCCAGCATTTCCCGCCCAGTGACGACCGC
TGGAAGGGGGCCGACAGCAGCGAGTTCGTGCGCCACTGCGACAGCCTGCTGCGTGAGCGC
GGCTGGCGCGTCGGCAACACCGACATCACCGTGATCTGCGAGCGGCCGAAGGTCGGCCCG
CATGCGCTTGCGATGCGTGAGCGCATCGGTGGGTTGCTGCAGCTGCCGCTGGACGCGGTC
AGCGTCAAGGCCACCACCTCGGAGAAGCTGGGCTTCACCGGCCGTGGTGAAGGCATCGCC
GCGCAGGCGGTCGTGTTGCTGGTGGCGGCATGATCCCGCTGCCGTTGGCGTTTGGTGCGC
CGTTGTTGACGGCGCGCATCCGCACCACGCCGGACGATTTCCAGGTGGATGAACTGCCGG
CGTTCGAGGCGAGCGGTGAAGGCGAGCATCTGCTGCTGCACATCCGCAAGCGCGGCGCCA
ACACCGTGCATGTGGCCAAGGTACTGGCAAAATGGGCGGGCCTGCCGGAAATGGCGGTGA
GTTACGCCGGCATGAAAGACCGCCACGCGGTCACCACCCAGCGTTTCAGCGTGCACCTGC
CCAAGCGCATTGCGCCGGACCTGGCCGAGTTGGCCAGTGACGAAATCGAAGTCATCGAGG
CAACCTGGCACAACCGCAAGCTGCAGCGCGGCGCACTGGCCGGCAACCGCTTCAAGCTGG
TGCTGCGCGAGGTGCAGGGCGATGCCGCCGCGATCAGCGAGCGCCTGCAGCAGATTGCCG
CGCGCGGCCTGCCGAACTGGTTTGGTGAACAGCGTTTCGGCCGCGACGGTGGCAACGTGC
CGGCTGCACTGGCGATGTTCGGTGGCCGCCGCATGCGCAAGGACCAGCGTTCGCTGCTGC
TCTCTGCAGCCCGTTCGGCGCTGTTCAACCGCGTGCTGGCCGCGCGCGTGGAGCAGGGCA
GCTGGGACCAGCCGCTCGATGGCGAAGTCTGGATGCTCGATGGCAGTCGCAGCGTGTTCG
GCCCCGAGCCGTACACGGATGTGCTGGCCGAGCGGCTGGCGCGTTTCGACATCCATCCCA
GCGCGCCGTTGTGGGGCGAAGGCGAGCTGCGCAGCACCGACGCTGCGCGTGAGCTGGAGC
TGGCCGCGCTGGACGACGACGAGTCGAAGGCACTGCGGGCCGGCCTGGAAGATGCGCGCC
TGAAGCAGGAGCGCCGCGCGTTGCGCCTGCGTCCGGCGCTGCTGCAGCACCAGTGGCTGG
CCGACGACGTGCTGGAACTGTCGTTCGCGTTGCCGCCAGGCTGCTACGCCACCGCCGTGC
TGCACGAACTCGGCCCCGTCGAAGACGCCTCGCAGGCCTGACAGAAAAAAGGGGACGGAG
GGAATTAAGTCGTTTGTGGCACAAACGACTTAATTCCCTCCGTCCCCTTTTCAACGCCGC
GCCAGCAGCACCAGTACCGCGCCGGTGCCGCCTTGTCCGGTCGGTGCCGAATGGAATGCC
AGCACGTCGTTGCGCAGCCGCAGCAGGCGATCGACCAGGTTCTTCAGCACCGGTGCGCCG
CCATCGGACTGCAGTCCCTTGCCGTGGATGATGCGCACGCAGCCGTACTCGTGTGCATGC
GCTTCCAGCAGGAACTGGCGCAGCAGGGCTTCGGCCTGTGCGGCGGTGGCGCCGTGCAGA
TCCAGTTCGTCCTGCACCGAGTACTGGCCGCGCTTGAGGCGCTGGAACAGGCGTGGTGGC
AGGTTGTCGCGGCGATAGCTGGCCACGTCGCCGGCTTCCAGTGGCGCACTGTCGCGCAGC
AGCCGGGCGAACTCGCCGGCCGCTTCGGCCTCGTCACGTTCGGCCATGCGCGCGCGCGGT
TTCGGCCGGGGCGCGGCAGGTGCCGGCTCGGCATCCTTGCGCAGCGGCTTCACTTCGCCG
ATGGCCGCACGGAACAAGGCGGCCGGATCTTCGTCATCAGGGTGCGACATGCGCACAGGG
TAAACCGCCGGCGCAGGTCTGCCTATGACGGTTCGATGTCGGCCGTGACCGCTGACAGGG
TAGGACCGGCGGCCCGCATGCGGCACAATAGACGATGCCCTTGCAGGGTCGACCGCTTCC
GCAGGGGGGCGCGACGGTCCCGCCCACACTGCACGGTGATGGAATCGAATTCTTGGAAAA
TCAAGCGGTTAAATCGAAGATGCGAATCCTGGTCAGCAATGACGATGGTGTCGACGCCGC
AGGCATCCGGATGCTTGCCGCGGTCCTGCGCGAGGCCGGTCACGAAGTCACGGTGGTTGC
GCCCGACCGCGATCGCTCCGGCGCCAGCAACTCGCTGACCCTGGACCTGCCGATCCGGCT
CAAGCGCATCGACCATTACACCGTTTCGGTGGCCGGTACGCCCACCGACTGCGTGCACCT
GGCGCTGACCGGCCTGCTTGAATTCGAGCCTGACATTGTCGTGTCCGGCATCAACAACGC
CGCCAATCTCGGCGACGACGTGATCTATTCCGGCACCGTCTCGGCGGCGATGGAAGGTCG
CTTCCTCGGCCTGCCGGCGGTGGCGGTCTCGCTGGTCAGCCGCAACCACGATCCGAAGCA
CTTCGAGACCGCCGCGCGTGCTGCGGTGGAGATTGTCGCCCGGCTCAAGGCCGATCCGCT
GCCGGCCGACACCATCCTCAACGTCAACGTGCCGGACCTGCCGTGGAGCGAGGTCAAGGG
CTTCGAGGTCACCCGCCTCGGCAACCGCCATCGTGCCGAAGGCTGCATCGCGCAGAAGGA
TCCGCGCGGCAACGAGGTGTACTGGATCGGCCCTGCCGGCCGTGAGCAGGATTCCGGTCC
CGGTACCGATTTCCACGCGGTGCGCACCGGCCACATCTCGATCACCCCGATCCAGGTCGA
CCTCACCCGCTACCAGGCGCTGGAGAAGGTCGCCAGCTGGGTCGGCGGCCTCAGCGCCGC
GCTGGACCAGCCGGCATGAGCCCACGCCTGCGATTGCAGCCGGAAGCCGTCGGTATCGGC
ATGACCTCGCAGCGCGTGCGTGACCGCCTGGTCGACCGCCTGCGCGAAGCCGGCATCGTC
GACGAGCCGACCTTGAACGCGATCCGGGTGGTGCCGCGCCATCTGTTCATCGATGAAGCC
CTGGCCTCGCGTGCCTATGAAGACACCGCGCTGCCGATCGGCCATGGCCAGACCATCTCG
CAGCCCTGGGTGGTTGCGCGGATGACCGAGGCAGTGCTGCAGGTCTCGCCGAAGCGGGTG
CTGGAAGTCGGCACCGGTTCCGGTTACCAGGCCGCCATCCTTGGCGCGTTGGGCCTGGAG
GTCTACACCGTGGAGCGCATTGGTGATCTGCTGCGCCAGGCCCGCAAGCGCTTCCGTGCG
CTGGGCATGAACATCCGCACCAAGCACGACGACGGCCGCGTCGGCTGGGCCGAGCACGGC
CCGTTCGATGCCATCGTGGTCACTGCGGCGGCGCCGGCACTGGTCGACGCCCTGATCGAG
CAGCTGGCCGAAGGCGGCCGCCTGGTGGCGCCGGTCGGTGGCCCTGGGGCGCAGTCGCTG
GTACAGCTGGACCGCAAGGCCGACGGCAGCATCGAACAACACGTGCTGGCGCCGGTCACG
TTCGTGCCGCTGCTGTCTGGCATGCTCGACTAATCCACGGAGCAGGGTTGCATGAAGATT
TTCGGGCCGCTGTACGAGCGGGCGATGAAGTGGGCGGCGCACGAACGCGCGCCGACCTAC
CTGACGGTGTTGAGCTTCTTCGAGGCGATCATCTTCCCGGTGATGCCGGAGGTGATGCTG
GCGCCGATGTGCGTGGCCCAGCCCAAGCGCGGCTGGTGGTTTGCCACCCTCAGCCTGGCC
GGCTCGATGGTCGGTGCGCTGGTCGGCTACGCGCTGGGTCACTACGCTTTCGAGGCGATC
AAGCCGCTGTTTGAAGTGCTGGGCATGCTGCCGGCGATCGAGCAGGGCATCACCACCGTG
CAGGCGAAGATGGCCGAATCGCCGTGGGCGGTGTTCACCTTCCTGGTGCTGGGCGGCTTC
ATGCCCATCCCGATGAAGGTCTTCACGTGGGCATCGGGTATCGTCGGCGTACCGATGCCG
CAGTACCTGTTGAGCATGCTGATCGGTCGCGGCAAGCGCGTGTTCGTGCTGGCTGCGGTC
ATCCGTATCGGTGGTGCGCGTGCTGAAGCGGCACTGCGTCGCTGGATTGAACCGCTGGGC
TGGATCGCCACCGCGTTGGTGGTGGTGCTGATCGCCTGGCTTGTATGGAGGTCGAAGTTC
GCATGAGTCCTGATCGTCTGAGCAAGGGAGTGCGCATCGGCGCGCTGGCGTTGCTGGTTT
CCACCCTGGCCGCCTGCGGCACCGCCACTGTGGTTCGTCCTGGTGGTGGCAGCACCGGTG
GTGGTGTGACCACGCCGAAGACCTCGGTGCCCAAGCCCGGGCAGACCGTGGTGGTGCGCA
AGGGCGACACCATCTATGCGCTGGCCCGCATCCATGACATCACCCCGGCCGACCTGATTG
CCTGGAACAGCCTGGACAACCCCTCGACCATCCATCCGGGGCAGGTGATCCGGCTGTATC
CGGCCGGTGCCAGCGGCGGCCGCGCGCCGACCACGGTGGTCACCGCGCCGCGCCCGGGCG
GCAGCAGCGCCGGCAGCACGGCGCCAACTCCGGCGCCGGCCGGTCCGGTGAAGAGCAACA
TCGCCTGGCGCTGGCCGGCCGATGGCGCGATCGTCGGCCGCTACGTTGCCGGCGATGCGA
CCAAGCAGGGCGTGGACATCGCCGGTACCAGCGGCCAGCCGGTCAAGGCCACCGCCAACG
GTGTAGTGGTGTACTCCGGCGCCGGCCTGGTCGGCTACGGCGAGCTGATCATCATCAAGC
ACAGCGACCAGTGGCTGTCGGCCTATGGCCACAACCGCAAGCGCCTGGTGAATGAAGGGC
AGAGCGTGAAGGCCGGTGAGCAGATCGCCGAGATGGGCCGCACCGGTGCGAACCGCGACA
TGGTCCACTTCGAGATCCGCTACAACGGCAAGCCGGTCGACCCGCAGCAATACCTGCCGG
CGCGCTGATCGTCGATTCATAATCCGGGCGGATCCCCGGCCCGGCGCAGCGCGCCGGGCG
TTCGCCGACGGTGCGGCCCATGGGCCGCAAACACCGCCGGCTCACCCGCTACAACGGCAA
GCCGGTCGACCCGCAGCAATACCTGCCGGCGCGTTGAGGTAGTGGGACGGGTGGCGCCGG
GCAATGCTCGGCGTTCCCGACCTGTAGCGTCGAGCCGTGCTCGACTCACTGTACGCTGGC
CGCCGTGGGTGGCCGTTTGCGACCTTGAGTGGCACATCTCAAGCTTCCCGACAAGCCAGG
GAAGCGGCATGCTTCAACGGAACCAGCCTCCCGATCCGGTGCCGCATGTCTCGCCCAATA
GCCCTTTTCGCGCTGCTCATCGTCGCGCCGTTGGCGACCGCCGCCAGCGATCCACGTGAC
GTGGTCACCCGCCTCTACGACGCCATCCAGGCGCCGCAGTCGAACGAAACGGCGATTGCT
CCGCTGCTGGGTGATGCCCTCCGCTCAGCCATCGATGCGCAGCGTGCATATGAACAGGCC
TGCACCGCACTGGCCGCGCCCGACGAGAAGCCGCACATGCTCGACCAGAGCCCGTATCTG
TTGGCGCCGGACCGGCCGGAGACGATAACGGTGGGAGCGCCCGGATCGAGCGGTGACGCC
ACCTGGGTCCATGTCGACATGGCCGTGGGCGACTATCGCTGGACCGACCGGGTCCTGCTG
CAGCGGCAGGGCCCGGACTGGAAGGTCATGGATATCCGCTGGGGGCAGGGTGGCAACCTG
ATCGGTCGGCTACAGGCGTTCTCCGCGTTCCGCTGCACACCTTCGGGCAGCTAGTGCCGG
GGCGCACCCGGCGGCTCGAACTCAGCCTTCCAGGATGAAGGCGGCCGCGACCTTGCGGCC
TTCGCCGGCCAGAATGTTGAAGGTGCGCGCGGCGGCCGGATTGTTCATCACCTCCAGGCC
GATGCCACGCGACAGACAGGCGGCCATCACCACCGCGGGCGGGAATACCTGACGGTCTCC
CGTGCCGAGCACGATCAGCGCCGGATTCAGCGCCAGGATCGGCTCCAGGTCCGCCAACTG
CAGCGCGGCGGCACTTGCCACCGGCCAGTGCGTGACCAGTTGGTCCGGGGTGAGGAAGAA
ACTGCCGCCCAGCACCTGCTCATTCACCTTGGCCGAGCGGCCATCTGCGGCACGCAGGCT
GTAGGCGTAATCCGGCGGTTCGTGGTTCAGCTGCATGACGGTAGGGCGATCAGCCGCGCG
GCAGCACGATCTGGCGCTGTTCCTTGCTCGGGCGGTACAGCACGGCGACGTGGCCGATGC
GCTGCACCAGCGCGCTTTCGGTGGCTTCGACGATCTCGCCGATCATCACATCACGGGCGT
CGCGATCCTCTGCGGCGACCTTCACCTTGACCAGTTCGTGGCGCTCCAGCACTTCGTTCA
GCTCCGCGATGAAGGCTGGGGTCACACCCTTGCCGCCGGTCTGCAGCAGGGCCTTCAGGT
CGTGGGCTTGGCCGCGCAGGAAACGGGTCTGGGAGGCGGTCAGGGCGATGGACATGCAGG
AAAACACGGTTGAATGGGACGATCAGGGTATCATGAGGACCCCATCAGCCCCTATTTTCA
ATGGCTACCCGCAGCAAAAGCAGCCAGCGCTGGCTCAAGGAACACTTCTCCGACCCCTTC
GTGAAGAAGGCGCAGGCCGAGGGCATGCGCTCGCGCGCCGCCTACAAGCTCGAGGAGCTG
CTCGAACGTGACCGCCTGCTGAAGCCGCACATGGTGGTGGTCGACCTTGGCGCGGCCCCC
GGCGGCTGGTCTCAGCAGGTTCGGAGACAGATCGGGGACACCGGTCGTGTGCTGGCGCTG
GACATCCTGGACATGCCGCCGCTGGCCGGCGTGGAGTTCCTTCATGGTGACTTCAGGGAA
GAAGCCGTCCTATCGCAGTTTGAAGCCATGCTCGGGGATCAGCCGGTAGACCTTGTGCTG
TCGGACATGGCCCCCAATAAGAGTGGTGTAGGCGCGGTCGACCAGCCGCGGATGATGCAC
TTGGCGGAGCTGGCCCTGGATTTTGCCGACAACCACCTGAAGACCGGTGGGGCGTTCCTG
ATCAAGCTGTTCCAAGGTGAGGGCTTTGACGACTACGTGCGCGACATGCGCCGCCGTTAC
GACAAGGTCTCCATCCGCAAGCCGGAGGCGTCGCGCAAGCGCTCTCCCGAGGTGTATGCC
TTGGGTCAGGGAAAACGCGCCCACATGAAGTAAGCTCGCAACGTACGCAAGTTCGACCCC
AACGCAACGCCAGCACTGAGAGGAACACCGGAGCCAATGAGGATGAACGACTTGACCAAG
AACCTCCTGCTATGGGTGGTCGTCGCCGTCGTGCTGATGGTGGTCTTCCAGAGCTTCTCG
CCGAAGTCCTCCGGGGCCGGCGCGCAGGGCGCGTCGTACTCGCAGTTCCTGGACCAGGTG
GACAGCGGCAACGTGCAGAAGGTCGCCTTCGGCGGCGACATGCGCGGCGGCACCAGCCAG
CTGACCTACACCACCCGCGGTGGGCAGTCGTCCACCATCACCGCGCCGTTCGATCGTGAC
CTGATCAACGTGCTGCGCACCAAGAACGTGGAGATCGTGCAGGAGGAGCCGTCCAGCGGC
ATCTCCCTGGGCGCGATCCTGATGAATTTCCTGCCGGTCATCCTGATCATCGGCTTCTGG
TTGTTCATCATGCGCCAGATGCAGGGCGGTGGCGGCGGTGCCAAGGGCGCGATGTCCTTC
GGCAAGTCGCGCGCCAAGCTGCAGGGCGAGGACCAGATCAAGGTCACCTTCGCCGACGTC
GCCGGCTGCGACGAGGCCAAGGAAGAAGTGGGCGAGCTGGTCGACTTCCTGCGCGACCCG
TCCAAGTTCACCAAGCTGGGCGGCAAGATTCCGCGCGGCGTGCTGATGGTGGGCCCGCCG
GGTACCGGCAAGACGCTGCTGGCCAAGGCCATTGCCGGCGAAGCCAAGGTGCCGTTCTTC
TCGATCTCCGGTTCGGACTTCGTGGAAATGTTCGTCGGCGTGGGCGCCAGCCGCGTGCGT
GACATGTTCGAGCAGGCCAAGAAGCACGCCCCGTGCATCATCTTCATCGACGAAATCGAT
GCCGTCGGTCGCCACCGTGGCGCCGGCCTGGGCGGCGGTCATGACGAGCGCGAGCAGACC
CTGAACCAGCTGCTGGTCGAGATGGACGGTTTTGAAGGCGGCGAAGGCGTGATCGTGATC
GCCGCGACCAACCGTCCGGACGTGCTGGATCCGGCGCTGCTGCGTCCGGGCCGTTTCGAC
CGCCAGGTGGTGGTCGGCCTGCCGGACGTGAAGGGCCGCGAGCACATCCTGAAGGTCCAC
ATGCGCAAGCTGCCGCTGGCCGACGATGTCGAGCCGATGGTGATCGCACGTGGTACCCCC
GGCTTCTCCGGCGCCGACCTGGCCAACCTCTGCAACGAGGCGGCCCTGTTCGCCGCGCGC
GGCAACGAGAAGGAAGTCCGCATGGACCACTTCGACCGTGCCCGCGACAAGATCCTGATG
GGTGCCGAGCGCCGCTCGATGGCCATGAGCGAGGACGAGAAGACCCTGACCGCGTACCAC
GAAGCGGGTCACGCCATCGTCGGCCGCCTGGTGCCCGAGCACGATCCGGTCTACAAGGTC
ACCATCATTCCGCGCGGCCGTGCGCTGGGCGTGACGATGTACCTGCCGGAAGGCGACAAG
TACTCGATGAACCGCGTGGCGATCCAGTCGCAGCTGTGCTCCCTGTACGGCGGCCGTGTC
GCCGAAGAGCTGATCTTCGGCGAGGACAAGGTCACCACCGGCGCCTCCAACGACATCGAG
CGCGCAACCAAGATGGCCCGCAACATGGTCACCAAGTGGGGCCTGTCGGAGCAGCTCGGC
CCGATCGCCTATGGCGAAGAGGACGACGAGGTGTTCCTGGGGCGTTCGGTCACCCAGCAC
AAGAGCGTGTCCAACGACACGGCGCGCCGGATCGACGAGGAAGTGCGCAACATCCTCGAC
AAGGCCTATGCCCGCACCACCCAGCTGTTGACCGAGAACATCGACAAGCTGCATGCGATG
TCGCAGCTGCTGCTGCAGTACGAGACCATCGACGCACCGCAGATCGACGCCATCATGGAA
GGCCGCGATCCGCCGCCGCCGGCGGGCTGGAGCAAGTCGAACAAGGACGGTGGCAACGAC
AAGGGCGGCGACGCCCGCCCGCTGCCGCCGATCGCAGGCCCGGCCGAATCGCATTGACGG
CCCGCTGCACGTAACACCAGACGAGGCCGGGGAAACCCGGCCTTGTCGTTTCCGGGCCTT
CGGCCCCTTCCGAACCGAACTGATGCTGGAGCCTGCATGTCCGCCCCGAAGCCTGAACCG
ATTTCCCACACCGCCGAAATGATCATCGCCACCGTGGTCGGCGTGGGCGTAGGGCTGGGC
GCCGACAACCTGCTGCTGGGCTGCGTGGTGGGCATCGGTGTCGGCATCGTGCTGAGCATC
GCCAGAACCCTGTACGTGGACCGCAAGCGCCGCCGCCGTTGAGGGGTGTCCGCAGGGCTG
CGCCCTGCACCCGCGGTAGTGCCGGCCGCTGGCCGGCAACCTCAGCAGCAACAGCTGCAT
TCCGCGATTTGGTGGGGCGGTGTCGGAGGGCGGGGACGCCGTGAACCCATCCATGGGGGC
TTGGCAGCCGCATCCATACGGCTGACACCCCGCCCTCCGACACCGCCCCACCTCTGACAG
ATTCCGGCCGCTGTTGGTAGGTGTCGACCTTGGTCGACACGGTAGATCCACGCCATGCGT
GGATGAATCTCTGTCAGATATCGAATCAATTCGGGGTCAGATCCGTTTTCCGTAGGAAAA
CGGATCTGACCCCACGCCATCCCTCAGTACACCTGCTGTTGCTTCGGCTGTTGCTTCAGC
TGTTGCTGTAGCCCGGGCCTCTGCGGGTGCAGGGCGCCGCCCTGCCGAACTAAACTACCC
GCCGTCGTCCCTGCAGGATTGCCCATGTTCGATACCTCGCCCCAGCTCGATTGCGCCGGC
CGCATCCTGCGCCTGGACCGTGCCCGGGTCATGGGCATCGTCAACGTCACCCCGGACTCC
TTCTCCGATGGCGGCGCGCATGACACCACCGAGGCTGCGGTCGCCCACGGCCTGAAGCTG
GTCGAGGAGGGCGCCGACCTGCTCGATATCGGCGGCGAATCGACCCGCCCGGGCGCTGCG
CCGGTATCGGTCGAGGAGGAGCTGCGCCGGGTGATTCCGGTGATCGAGCAGCTGGCCGCC
CGCACCCGGGTGCCGATCAGCATCGATACCTTCAAGCCGGAGGTGATGCGCGCGGCGGTG
GCCGCTGGCGCCGGCATGATCAACGACATCTTCGCCCTGCGCCAGGGCGGTGCGCTTGAA
GCTGCCGCCGAAAGCGGCGTGCCGGTGGTGCTGATGCACATGCAGGGCGAGCCGGGCCAC
ATGCAGGCCGATCCGCACTACGACGACGTGGTCGCCGAGGTGCATGGTTTCCTGGTGCAG
CGCCTGTTCGCTGCCGAGATGGCGGGCATTGCGAAGAAGAACCTGCTGATCGACCTTGGT
TTTGGCTTCGGCAAGAGCACCGCCCACAACATGACCCTGCTGGCGCGTTCGGAGCGCTTC
CTGGAACTGGGGGTGCCGGTGCTGGCCGGCCTGTCACGCAAGCGCAGCCTGGGAGAACTC
ACTGGCCGCGACACGCCCTCCGAACGCGTGGCGGCTTCGGTGGCCGCGCACCTGATCGCG
GTCCAACGTGGCGCGCGCATCGTGCGCGTGCATGACGTGGCGGCCACCGTCGATGCGCTG
AAGATCTGGCAGGCAGTGGAGGCCGTGCCGACGCCGCGTGCCGACGCTGCGCGGACGATC
CGCTGGCCGGACGAAGACTGATGGGCGTCGATCGGCGGCCGCTGGCGATCGCCGTGATGG
GGCCGACCGCCAGTGGCAAGACCGCCACCGCAATCGCTTTGGCACAGCAACTGGACGGCG
AAATCGTCAGCGTCGATTCGGCGCTGGTATACCGCCACCTGGACATCGGCTCGGCCAAGC
CTGATGCGGCCGAGCGTGCACAGGCGCCGCACCATCTGCTGGACCTGCGCGATCCCTGGC
AGACCTATTCGGCGGCCGAGTTCGCCGCCGATGCCGGCCGGGTCGTGGCCGACATCGTGG
CACGCGGCAAAACGCCGATCCTGGCAGGTGGCACGGGGCTGTACTTCCGGGCCCTGCTGC
AGGGCCTGTCGCCGATGCCGGAGGCCGACCCGGTGATGCGCGAAGCACTCAGCACCGAGG
CGGCCGAGCGGGGCTGGGCGGCATTGCACGCAGAGCTGGCCGAGGTCGATCCGGCCGCCG
CCGCACGCATCCATGCCACCGACCCGCAACGCATCCAGCGGGCACTGGAGGTCTATCGCC
TGACCGGCACGCCCATCACTGAATGGCAGCGCCGTCCGGGCGTGGCGCCGCTGCCGGTGC
GCACCCTCAAGCTGATCCTGGCCCCGCGTGACCGCGCGGTACTGCACCAGCGCATCGAGG
CGCGCTTCGACACCATGCTGGCGCAGGGCTTCCTGGACGAAGTGCGGGCACTGCGCGCGA
TGCCGGAAATGGCCGCCGTGGAGGCCCCGTTGGACCTGCCGGCGGTGCGTGCGGTCGGCT
ATCGCCAGGCCTGGGAGTACCTGGACGGGGAGGGTGATGCCGCCCGTTTCCGTGACAAGG
CGATCTTCGCCACCCGCCAGCTGGCCAAGCGCCAGCTGACGTGGCTGCGCGGCGAGCTTG
ATGCGCGCTGGTTCGACCCCCATATCGACCAGGAGCGCCTTGCCGGCGCGGTGTCGGCCT
TCGTCGCACGCTGAACCCCCGCCAGCCGTGTAACATCATCGGTCGGCGGGCGGCTCGGGG
GCCGTGGCAACCGTCGGCAACCCAATAAGAACAATAATCAGGAGTGTGCAATGTCCAAGG
GGCAATCGCTGCAGGATCCTTTCTTGAACGCACTGCGGCGCGAGCGCGTGCCGGTTTCGG
TGTACCTGGTGAACGGCATCAAGCTGCAGGGCACGATCGAGTCGTTCGACCAGTTCGTGG
TCCTGCTGCGCAACACGGTCAGTCAGATGGTCTACAAGCACGCCATTTCCACGGTGGTTC
CGGCACGCAACGTGAAGGTCGGTCCGGGCGGTGGTTACGTGCAGTCGGGTGAAGGTGGTC
AGGCAGGTGATGAAGCAGACGAGTAATACCGGAGCGGTGAATGTTTGACCGCTCGAAAAA
GGGCGAGCACGCCCTGTTGATCCAGCCCCATTTCGGCAAGCTGGAAGACGATGTGCTGGA
AGAGTTCGGTGATCTGGCCCGCTCGGCTGGGGCCAGCATCGCCGCGACGATCACCGCGCG
CCTGGACCGTCCGAATCCGTCAACCCTGATCGGCAGCGGCAAGCTGGACGAGATCAAGGC
CGCGGCCGATGCCAGTGGCGCCGACCTGATCCTGGTCAACCATGCGCTGAGCCCGGGTCA
GGAGCGCAACCTGGAACGCTTCCTCGAGCGCCGGGTGATCGACCGCACCGGTCTGATCCT
GGACATCTTTGCCCAGCGTGCACACAGCCACGAGGGCAAGCTGCAGGTCGAGCTGGCGCA
GCTGCGTCACCTGGCCACGCGATTGGTGCGCGGCTGGACTCATCTGGAGCGCCAGCGCGG
CGGTTCGATCGGCCTGCGTGGCCCGGGTGAAACCCAGCTGGAAACCGACCGCCGCCTGTT
GCAGAAGCGGGTCGAGCAGCTGCAGAAGCGCCTGGAGAAGGTTGAAGTGCAGCGCACCCA
GATGCGCCGTGCGCGTGTGCGCAGCGAGCTGCCGCGCGTGGCCCTGGTGGGCTACACCAA
CGCCGGCAAATCGACCCTGTTCAACGCCATGACCGGCGCCGAGGCCTATGCCGCCGACCA
GCTGTTCGCCACGCTGGACCCGACCGTGCGCCGCATCGCGGTCCCGGGCGGCAGCGTGGT
GCTGGCCGACACCGTCGGTTTCGTCCGCGACCTGCCGCATGATCTGGTCGCCGCGTTCCG
CTCGACGCTGTCCGAGGCACGCGAGGCCGATTTCCTGCTGCATGTGGTCGACGCCGCCGA
TCCGCACCGCGAGGAGCGCATCGCCCAGGTGGACGAGGTGCTGACCGCGGTCGGTGCCGG
TGACCTGCCGCAGCTGCTGGTGTTCAACAAGATCGACCGCATCGACGGTGCCGACGTCCG
CCACGATGGCCAGGATGGCGTGCCCGACGAGTCGCGTCGTGAACGTGTCTGGATTTCCGC
GCGTGACGGGCAGGGCCTTGAGCTGCTGCAGGCAGTGCTGGGCAAGCGCCTGGGCCTGCA
GCACGTGACCGGTGAATTGCGCCTGCCGCCGGATGCCGGCCGCCTGCGTGCGCGCCTGCA
CCAGCTGGAAGTGATCCGCAGCGAACAGGCCGATGAAGAGGGCTGGCTGCTGCAGGTGGA
CCTGCCGATTGCCGAAGCCGAGAAGCTGGCCGCCAGTGCCGATGGCGCGCCGATCCGGGC
GCTGCTGCCGGAGAAACTGCCGGAGTGGTGAGCTAGCGGCCCATGGCTGGTAGTGCCGGC
CGCTGGCCGGCAACGCAATCGTGCCGGAGGGGCGCGACATCCGGCTGTCATCTGCGGTAC
AACGGGGTTCTTCACCCCACCGTCATGCCGATGTCCATCCCCACCGACGCCGATCTCAAT
GCCCAGTCCGCCGCGCTCGGGCAGCGCCTGCAACAGGCCTCGCTGCAGCTGGTCACGGCC
GAAAGCTGCAGTGGCGGCTGGATCGCCAAGTGCATGACCGACATCGCCGGTTCTTCGGCG
TTCTTCGACTGCGGCATGGTGGTCTACAGCTATGAAGCCAAGCAGCGCCTGCTGGGCGTG
CGTGCGCAGACGCTGGAACAGTTCGGCGCGGTCAGTCGCGAAACCGTTCTGGAGATGGTG
TCCGGTGCGCTGGTCAATTCCGGTGCCGGCATCGCCGTGGCGGTGACCGGTATCGCCGGC
CCCGGCGGTGGCAGTCCGGACAAGCCAGTCGGCAGTGTCTGGATCGGCTGGAAGCGCCGC
GGTGGCTACGCCCGCGCCGAGCTGTTCCAGTTCGATGGCGACCGCGAAGCCATCCGCCGG
CAAACCGTGGCGGCGGCATTGCGCGGTATCGACGCCCAGCTGTGACATGCTGCTCCGGTA
ACCGTCCGGAGCACGCATGATGTGGGAAACGCTGGGCACGGTCCGTGACCTGGGCCGACT
GCAGGAAATCGCCGTTGTCCTGATCCGCTACGGCTTCGGCGACGTGGTTCGGCGCATCGG
CCTGGCCAGCACGCTGGAGCGGGCAGGGCGCCTGTTGCACTGGAACGAGGACCGGCAGGA
GCTGCTGCGGATGACCGCACCGGTGCGCGTGCGCAGTGCGATGCAGGATCTTGGCCCGAC
CTTCGTCAAGCTTGGCCAGGTGCTGGCAACGCGCGTCGACCTGTTGCCGCCGGAGTGGAT
TGCCGAGCTGTCCGAACTGCAGAACGCGGTGCCGGCCCTGCCGTACGCCGAGATCCGCGG
GCAGCTCGAAGCCGACCTGGGCGCGTCGCCGGCGGAGGTATTCGCCTTCCTTGACGAAAC
CCCGATGGCCGCCGCCTCGCTGGCGCAGGCCCATCGCGCGCGGCTGCATGATGGTCGTGA
GGTGGTGCTGAAGGTGCGGCGTCCCGGCATCCGCGACGTGGTCGAGGCCGACCTGCGGCT
GCTGGCGCGGCTGGCCGAGATCGTCGAGGCCCGGTTGCCGGACCTGCGTCGCTATCGCCC
GGCCGAGGTCGTGCAGCAGTTCACCGTATCGCTGCGCCGTGAGCTGGATTTTGCCGCCGA
ATGCCGCAATGCCGAACGCATCGCGCGCAACTTCAGCGGCCGCGACGACATACTGATTCC
GAAGGTGCACTGGCAGTGGACCTGCGAGAGCCTGAACGTGCAGGACTTCGTCGACGGCAT
TCCCGGCCGCGATCTGGCTGGCGTCGATGCGGCGGGCCTGGACCGGCGCGAGCTGGCGCG
GCGTGGTGCCGGCATCGTGCTGAAGATGGTGCTGGAGGACGGCAGCTTCCACGCCGATCC
ACACCCCGGCAACATCATCTACCTGCGTGACGGCCGCATCGGCGTGATCGATTTCGGCAT
GGTCGGTGCGCTGTCCGAAGTGCGCCGCTTCCAGGTCGCGCAACTGCTGCACGGCCTGGT
CGAGCAGGACCCGCAGGGCGTGGCGGACGTGCTGCTGGACTGGGCCGGCGGCGTGGAAGT
GGACGAGAACCGGCTGCAGCACGACATCAGCCAGTTCGTCGACCAGTACCGTGGCGTGCC
GCTGAAGGATCTGCGCATCGGCCTGATGCTGGGCGACATCACCCAGCTGCTGCGCAGCTA
CAGCCTGACCCTGCCGGCCGACCTGGCACTGATGATCAAGGCCTTCCTGACCCTGGAAGG
CATGGGCCGGCAGCTGGATCCGGATTTCGACATGGCCAGCGCCGCCCGCCCGTTCCTGGA
GCGTGTGGTGCTGCAGCGTTATGCGCCCAGGGCGCTGCTCAAGCGCGGCCGGCGCAGCCT
GTTGGGCCTGGTCGACTTCGCCGGCGAGTTGCCGCGCGACCTGCGCAAGCTGGTCCAGGC
GGCGCGCCGTGGGCGCCTCCAGCTGAAGGTGGAGACCACCGCGCTGCAGGGCTTTGGCGA
GCAGGTGAACCGGGCCGCGAACCGACTGGTGGTGGGCGTGATCACGGCCGCGCTGATCAT
CGGCTCGTCGATCGTGATGCACAGCGTCGGCGGGGTTTCCAGCCGCTGGTTGCTGGCGCT
GGGCGTGTGCGGATTCATCGGCGCCGGCTTCTGCGGCGTATGGATCCTGGTTTCGATATG
GAGAAGCGGTAAGCACACGTAGGCAGGTGCACGAAGTGCGCCTGTTGCGGTTCCACAGGA
ACCGCAGAATCGTGCAGCGATTCCTGTAGAGCCGAGCCATGCTCGGCTGCTCTTGCCTGG
GTCGGCCCCGTCATTCGCGCGACTGCCAAGCGTGCCTCGGCCCAACAAGCCCGCACCACC
CCGATCGCCCCGGCACTTGCAGTCGTGCATATTAGTAGTAATACTACTAACCATGGACCT
GACCGACACCCAGCAGGCGATCCTGCAGTTGATCGCCGAGCGTATCGAGAGCGAAGGCGC
ACCGCCGTCGCAGACTGAAATCGCACGCGCATTCGGCTTCAAGGGCGTGCGCGCGGCCCA
GTACCACCTGGAAGCCCTGGAGCAGGCCGGTGCGATCCGTCGCATCCCGGGTCAGGCCCG
CGGCATCCGCCTGGTGCAGGCACCGCCGGTCGAGAAGCTGGCCGAGCCGGGCCTGGCCGA
CAGCGTGCTGCGCCTGCCGGTGCTGGGCCGGGTTGCGGCCGGCCTGCCGATCGGCGCCGA
CATCGGCTCGGACGATTTCGTGGTGCTGGACCGGGTGTTCTTCTCGCCGGCGCCGGACTA
CCTGCTGAAGGTGCAGGGCGACTCGATGATCGATGAGGGCATCTTCGACGGTGACCTGAT
CGGCGTGCACCGCACCCGCGACGCCCATTCCGGGCAGATCGTGGTGGCCCGCATCGATGA
CGAGATCACGGTCAAGCTGCTGAAGATCGCCAAGGATCGCATCCGCCTGCTGCCGCGCAA
TCCCGACTACAAGCCGATCGAGGTGCTGCCGGATCAGGACTTCGCGATCGAGGGCCTCTA
TTGCGGCCTGTTGCGGCCCAACCGTTGATCCGTTCCGTAGCGCATTACCCCGCGGTCTTT
TGTGGCGATTCTCTGGTTCCACTGAGGTTGGTACGGATGTCCGATAATTCTTTTCAGAGC
GCCGGGCAGAATCTCAGCCTGTGCGATACGTCCGACTTAAAGTGAGCCCATGGCAAAGAA
GACCCCCAAAGACAGCACCTCCAACGACACGACCTCTGCAAGGACCAATCCGATGGACGA
GAACAAGAAGCGCGCCCTCGCTGCAGCTCTGGGCCAGATCGAAAAGCAGTTCGGCAAGGG
CTCGGTGATGCGCATGGGCGACCGCGTGGTCGAGCCCGTCGAAGCCATCCCGACCGGTTC
GCTGATGCTCGACATCGCGCTGGGCATTGGTGGTCTGCCAAAGGGCCGTGTCGTTGAGAT
CTACGGGCCGGAATCCTCGGGCAAGACCACCTTGACCCTGCAGGCCATCGCCGAATGCCA
GAAGATGGGCGGCACCGCGGCCTTCATCGACGCCGAGCACGCGCTGGACCCGATCTACGC
CGCCAAGCTGGGCGTGAACGTGGACGACCTGCTGCTGTCGCAGCCGGACACCGGTGAGCA
GGCGCTGGAAATCGCCGACATGCTGGTCCGTTCGGGTTCGGTGGACATCCTGGTGATCGA
CTCGGTTGCCGCGCTGACCCCGAAGGCCGAAATCGAAGGCGAGATGGGCGACCAGCTGCC
AGGCCTGCAGGCCCGCCTGATGAGCCAGGCGCTGCGCAAGCTGACCGGCAACATCAAGCG
CTCCAACACCCTGGTGATCTTCATCAACCAGCTGCGCATGAAGATCGGCGTGATGATGCC
GGGCCAGAGCCCGGAAACCACCACCGGTGGCAACGCGCTCAAGTTCTACGCCTCGGTCCG
CCTGGACATCCGCCGTATCGGCGCGATCAAGAAGGGTGACGAGATCATCGGTAACCAGAC
CAAGATCAAGGTCGTCAAGAACAAGCTGGCACCTCCGTTCAAGCAGGTCATCACCGAAAT
CCTGTATGGCGAAGGCATCAGCCGTGAAGGCGAGCTGATCGACATGGGTGTGGATGCCAA
GCTGGTGGAGAAGGCTGGCGCCTGGTACAGCTACGGTGAAGAACGCATTGGCCAGGGCAA
GGACAACGCCCGCGGCTACCTGCGCGACAACCCGACTGTCGCCGCCAAGCTCGAGGCCGA
GCTGCGCGAGAAATTCCAGCCGGCCGAAGCGGCCCGCGAGGAAGGCGACGACGAAGGCGA
AGACGAATAAGGCTTGCTGTGGGGCAGGGTGGCGCCGTCAGTGACGTCGCCCTGTCCCGC
AGGTTCGAATCGCCCAGGGATGGGCTGGGCGCCACGGATGGCGCCACCCTTGGAGTACCC
ATGTCCGACGCCGAAGACATTCCGACCGGCCGCAAGCGCCGGCCGCGTGAGCAGACCCCC
GTGCAACGGGCGTTGGGCCTGCTGGTCCGCCGCGAGCACTCGCGCAAGGAACTCACCCGC
AAGCTGACCTCCCGTGGCATCGAAGACGAAGCCGCGCAGGCCGCTGTCGCCAAGTTGACC
GAGGCCGGCTGGCAGGACGACACCCGTTTTGCCGAGAACCTGGTGAGGATGCGCGCCAAC
ACCGGTTATGGGCCGATCCATGTCCGCGCCGAGCTGGGGACCCATGGCCTGGACAGTGCC
GCGGTTGCCGCAGCGATGGACAGCTACGAAGGCGACTGGCAGGAAAACGCCCGTGATCTG
GTCCGCCGACGCTTTGGCGAGGCCGGCCCGCAGGACCTGACGCAGCGGCGCAAGGCTGCC
GATCTGCTGGCCCGGCGGGGCTTCGACGGCGACAGCATCCGCCGCGCGACCCGTTACGAC
CCGGATGACTGAGACTGGCGGCGCCGGGCCTGATACCCTTTAGGTTTTCGGCGGTCCCTC
GCGACCCTGGCCAACGCGGCCGGTGGTCCGGGTCCGCCGGCCCGCAGACTGCCAGCCCCC
AATGAACGCATCCGCCAAATTCACGACATCCCAGATCCGCAGCGACTTCCTTGAATTCTT
CAAGGGTAAAGGCCACACCATCGTGCCGTCGGCGCCGCTGGTGCCGGGCAATGATCCGAC
CCTGCTGTTCACCAACTCCGGCATGGTGCAGTTCAAGGACGTGTTCCTTGGCGCGGAAAA
GCGCAGCTACGTGCGCGCGGCCGACGTGCAGCGCTGCCTGCGCGCGGGCGGCAAGCACAA
CGACCTCGACCAGGTTGGCTACACCGCGCGCCACCACACTTTCTTCGAAATGCTGGGCAA
CTGGTCGTTCGGCGACTACTTCAAGAAGGACGCGATCGCCTGGGCCTGGGAGCTGCTGAC
CCAGGTCTGGAAGCTGCCGGCCGAACGCCTGCTGGTCACCGTGTACCAGACCGACGACGA
AGCCTACGAACTGTGGCGCGACATGGTCGGCGTTCCGGAAGAGCGCATCGTACGCATCGG
CGACAACAAGGGCGCGCCGTTCGCTTCGGACAACTTCTGGCAGATGGCCGACACCGGCCC
GTGCGGCCCGTGCACCGAGATCTTCTACGACCACGGTGATCATATTGCCGGTGGTCCCCC
GGGTTCCCCGGACGAAGACGGCGACCGTTTCATCGAGATCTGGAACCTGGTGTTCATGCA
GTTCGACCGCCAGCCCGACGGCACCCTGGTGCCGCTGCCGGCGCCGTGCGTGGATACCGG
CATGGGCCTGGAGCGCCTGGCGGCGATCCTGCAGCACGTGCACACCAACTATGAGATCGA
CCTGTTCCAGGCGCTGATCCGCAAGGCTTCCGAGCTGACCGGCACCGCCGACCTGGAGAA
CAAGTCGCTGCGCGTGATTGCCGACCACATCCGTGCCTGTTCGTTCCTGATCGTCGATGG
CGTGCTGCCGTCCAACGAAGGCCGCGGTTACGTGCTGCGCCGTATCATCCGCCGCGCCCT
GCGCCATGGCTGGATGCTGGGTGTGCGCCAGCCGTTCTTCAGCAAGCTGGTGCCGACCCT
GGTCGAGCAGATGGGCGAGGCCTATCCAGAGCTGCCGGCGGCGGTGGACACCGTCACCCG
TGCGCTGCAGGCCGAAGAAGAGCGTTTCGCCGAAACCCTCGACGCCGGCATGAAGATCTT
CGAGGACGTGGCCGGCAAGGCCAGCAATGGCGTGATCCCGGGCGTTGACGCGTTCCGCCT
GTACGACACTTATGGCTTCCCGCTCGACCTGACCCAGGACATTGCCCGTGAGCGCGACCT
GACCGTCGACATCGCCGGCTTCGATGCCGCGATGGAACAGCAGCGCGAAACCGCACGGGC
GGCCGGCAAGTTCGGCGGCGGCGTGACCCTGCCGGCCGAGCTGGTGGCAACGCTGAGCCC
GACCCTGTTCCTGGGCTATGACCGCCTGCAGGCCGACGGCCTGAGCGTGCTGGCCCTGCT
CAAGGACGGTCGTCCGGTGCAGTCGGCCGATGCCGGTGATTCGGTCATCGTCATCACCAA
CCAGACCCCGTTCTATGCCGAATCCGGCGGCCAGGTCGGTGACACCGGCGTGCTGGCTGG
CAACGGCGTGCGCCTGGCGGTGGAGGACACCCAGAAGTTCGCCGGCCAGTTCCATGGCCA
CGTCGGCACCTTGTCCGAAGGCGGCCTGAAGGTCGGCGATGTGCTGTCCGGCCAGGTCGA
TGGCGAGCGCCGTGGCGCCACCATCCTCAACCACTCGGCCACCCACCTGCTGCACGCCGC
GCTGCGCGAAGTGCTGGGCACCCACGTGCAGCAGAAGGGCTCGCTGGTCGCGCCGGACCG
CCTGCGTTTCGACTTCTCGCACTTCCAGCCGATCAGCGCGGAAGAGCTGGCGGTGATCGA
GCGCAAGGTCAATCAGCAGGTGCGTGCCAACAACGCCGCTGAAGTGCACACCATGGCCAT
GCAGGAAGCGCTGGACTTCGGCGCGATGGCCCTGTTCGGCGAGAAGTACGGTGAGCACGT
GCGCGTGCTGAAGATGGGTGACTACTCCACCGAGCTGTGCGGTGGCACCCACGTCAACCG
TACCGGCGACATCGGTCTGTTCAAGATCACCTCCGAGGGCGGTGTTTCCGCCGGCGTGCG
CCGCATCGAGGCGGTTACCGGCCAGGGCGCCCTGGACTACGTGGACGCCGAAGAGGCCCG
CTTGGCCGAGGCCGCTGAACTGCTCGGTGGCAGCGCTGCCGACGTGGTCGAGAAGATCCG
TGCCCTCGGCCAGCGCCAGAAGCAGCTGGAACGCGAACTGGAGGCCGTGAAGGCCAAGGT
CGCGGCCGGTGCCACGGCCGACCTGTCCGGCCAGGCCGTCGAGGTCGCCGGCGTGAAGGT
GCTGGCTGCCCGCCTGGAGGGCTTCGACGCCAAGGCCCTGCGTGACGCCATGGACCGCCT
GAAGCAGCAGCTGGGCGACGCGGTGATCGTGCTGGCCGGTGCCCAGGACGGCAAGGCCGC
CCTGGTCGCGGGTGTGAACGGCAGCGCAATGGGCAAAGTCAAGGCCGGGGAACTGTTGTC
CCATATCGCCGGTCAGATCGGGGGCAAGGGCGGCGGACGCCCGGACCTCGCCCAGGGTGG
TGGCGAGGACGGGCCCGCCCTTGCCACTGCGCTGGCTGCAGTCGTCGAATGGGTCAGCCC
CCGCCTGTGATGAACCCTGCCGTCCCCCTCCTTGTAGGAGCGGGACGGCTGACGGTACCA
TTGCGAATCTTTTCCCTTTGTCGTGGTAGCGCTTCTTGACGGAGCGTCAAGCCGGTGGGG
GATACCCTTCCACACGGTTCCATGGAGACTTACAAAAATGTTGATCCTGACTCGCCGCGT
CGGCGAAACCCTGATGATCGGTGACTCGGTGAGCGTCACCGTGCTTGGCGTCAAGGGTAA
CCAGGTGCGTATCGGCATCACTGCGCCGAAGGACGTCGCTGTGCATCGCGAAGAGATCTA
CCAGCGCATCCAGCGTGGTGATGAAGCCGGTGGCACCGGTAGCGAAAATTCTGCCGAATA
ACGCTTTACCTTCGCACTCGATTAACGTTATGATTCACGCCCCGCTGAGGTGCAACGCAC
CAGACGCGGAGAATACCCCGGAGTGATGCCCGAGTGGCCGAAGGGGCTCCCCTGCTAAGG
GAGTATAGGGTCAAAAGCTCTATCGAGGGTTCGAATCCCTCTCACTCCGCCAGATACAAA
GAAGCGCCTGCAGATCCTCGATCTGCAGGCGTTTTTCTTTACGGCCGGCCTTCAGAGCCG
TATCGTCACGCCGACCTGGAAGCCCCGCCCCGGCAGGGGCGCGATGTACTTCAGCGGCGA
GTTGTGCGGCCGCGCTTCTTCATTGAGCAGGTTGCTGCCATTGACGAACACTTCCACGCC
TGCGATGTAGCTGTTGCGCACTGGAAGTTCGCGGCTGACCTGCAGGTCGACCAGGTTGAA
TGCGTCGAGCGGAATTTCCTCACTGACATTGCGACCCAGGTACTTCTGCGCGTCGTAGTA
GGTGCTGGACAGTTGTGCCTTCCAGCCTTCGCGCTGCCACTGCAGGTTGGCGCCGTAGCG
GTTGGTCGGCATGTTCGGCAGATACTCGCCGTCGTTGTGGGCGCGCAGCGAATCCGGGTG
GTCGGCCTTGTTCTTCACCAGGTCGGCGAAGGCGGAGACGTTCAACGTGCCATAGCGGCC
CAGGTCCAATGCCTGCGACGCGTCGATCTCGAAGCCCTTCACCGTGGTGTCGGTCTGCTT
CCAGTACTTCAGCGGCAGGCGGTTGGCGGTCTGCAGGCCGGAATAGCCGAGATAGAGGTA
GTTCTCGTACCGCATCCGGTACGCGGTGGCGGACAGCTCGAAACCGCCGAGGTGGAACAG
GCCGGTCAGTTCCAGGTTCTTCGCGCGCTCCGGTTCCAGGTTCTGGTTGCCTTCTTCCTG
TGTCATCACCGAATAGTGCGCGTTGCTGGCATACAGCTCGTTGATCTCCGGGGCGCGCTG
TGAGGATGAGTAACGGACCTTGGCCGCGAACCAGGGGCCGAGCTCGACGTACGAGCCGAG
GCTGTAGCTGTTGAGCCGGAAGTCGCGGTCCTGCAGTTTCGTGTTGGCGGCATTGCGCGC
GGTCTTGAAGCGGCTGGGCTGTAGTGCGTGGTCGACCCGTTCGTGGCGTACGCCAGCATC
GAAGGTAACCCAGCCGACGTCCACCGTTTCCTTCAGGAATACCGCATTGCTGCGGGTGTC
CACGTCCGGCAGGTAGCGCTGCGAGCCGCTGCCGCTGACATCACGCGACTGGTGGCTGAA
ACCGACCAGGCCGCTGAGCGGGCCGACGCGTTGATGGCTGAGCAGCAACTCGGCCTGGGT
GCTCTCGAAATCGTAGTCGTTGGCCCTCGTGGTACCCAGTCGCTCGCCTGAAGTGTTGTC
CAGCCTGGACACGCGGAGTTCCGCGCGCTCGAACCACGGCAGCGGATCACGCAGCAGGGC
TTCCAGCGCGTAGCGCTGCTGCTTGATCACCACGCCCACCGGCAGGCCATCGGCATGGTT
GGAACCGAACGACAGGTTCTGCATCGAGAAGCCCGGCACGCCGTACTCGCTGTCCTTGGC
ATCGATGCTGACACCGACGTAGCCGCGGTCAAAGAACAGGGTCGAGCCGAAGGCCACCTG
CAAGTTGCGCGCATGGCTGTTGCCCAGCCGATGATGGTAGTCGGGCGTCACATCATTGTT
GATCTGCTTCTGCACGTATGACGGCGTGCCGGCGACATAGGCAGGATTGACCGGGTTGAT
ATAGGTGCGGCGCTGCCAGACCGAGGTCGGGTTGTTGGTGTAGAACGAGAATTCACCATC
GGCCCAGTCAGGATTCTCGGTCATGAACTGGTCGATGTAAGGCTGCGAGGCCTTGTTGTA
GATCTGCTGTACGCGTGCTTCCTTCTGGCAGCTGTCGGCCAGCGCCGAGTTGACGCCGCC
GGTCGGCGGGAACAGTCGGGTGTTGCAGACACGGGCCTTGCTGTTGCCGGGGATGTCGTA
GTGCGAGATGCGCTGGCGCGAGACCTGCAGGTTGGTCGAGAGGTTGCGCTGGTTGTTGAA
GTTCATGCGGAAGCCCTGCGCATCGGCGGCATTGAAGCCCTTGCGCAGGACCAGTTCCAT
CGACTGGTCCTTGTCTTCCATGCTGCGCGAGATCAGGCCCGAATCGATCTCCACGCTGCC
GCCGATCGCATTGCCGCCATAGCGCACCGTGTCCGAGGACTTGTTGACGGTGACGCTGCG
CACGAACAGTGGATCGAACGGAATGTTGATGTCGCCGCTGATCGCGTTCATGCCGAGGAC
GGACTGGCCGTCCTGCAGGATCTGCACGCGGTTGCCGCTGAGGCTGCGGATGACCGGGGC
GCCTGCGTTCGGCCCGAAAGCACTGTTCTGCACGCCGGAGACGTGTTCGAGCAGGCCGCC
GAGGGTGCGGTTCTGCGCCTGCGGATTGTCGACGGTGACCCGGCTGTCGATGCGCGAGGG
CTGGGAGGCCTGGACCTGGAGGGTGGGGAGGGTGGGTTCGTCCGCGGCCTGGGCGGTGTG
GACGGCGAACAGAATGGCAGCAGCAAGCAGGTGGCGACGCATGGCAGGACTCGTGAAGGC
GAAGTGAAATGTTATAACGTAACTCTTTGTATCGGCAAGGACGGATGAGACCTTGCCGCC
AGACCGAAATCGCGGGGGCGCGAATGAGGTTGCCGCGTGTTCAGCGCCCCGCCTTGCGCC
GGGCGCCGATGCTGTGCACGATCCGAGGCGCTGCGACCCACAACGCGTCACGCAGAATCT
TCTTCACTGGAACGGAGCAACGTATGAAGCTGTTGTCCGCTGTGTTGTTGTCTGCGCTTT
CACTCCCCGCCGTTCCGGCGCTGGCAGTGGAGACTTCGCCTTCCCCCCTGCTGGGGCGCT
GGTCGCTGGATATCGCCACGTCTGCGCTACCCGAAGCGCAGCGCCCGAAGCACGTGGTGC
TCGAGTTCAAGGACGCCGGTGGTGGCCGCTGGAGCTCGCACGTGGACATCGTCCTGCACG
ACGGCAAGACCATGAAATCCGACGGCACGCTGGCCCTGGATGGCACGCCCGGCGCCCTGT
CCGGCACCTATGGCGCGGACAAGGCCAACCTGAAACTGCCTGCACCGAACACGCTGGTGA
TGCAGCTGGTGGACCATGGCACGCCGGCCTCCACCCGCATCTACACCGTGGCGGATGACC
AGGCGACGATGACCGAGACCAAGGCGTTCTACGGTCATGACGGCACGCCGATCCTGCAGA
CCAACCTGTTCAAGCGCATGCCGTAGCGATGCTGCATTCACCACGCCCGCAGGGCAGGCG
TGGTGAATGCAACGGCCTTACACGGCGGCGGCCGGATCGCGCTTGCCGGTGTCGATGCCG
TACTTGTCGATCGCGTCCTGCATCCGCGAGCGTTCGATGCGGCCTTCGTCGGCCAGCGAC
TTCAGGGCCGCCAGTACGATGAAGTGGCGATCCACTTCGAAGAACGTGCGCAGCGATTCA
CGCGTGTCGGAGCGGCCGAAGCCATCGGTGCCCAATGCGGTGAAGCGGCGGTCGTTGATG
AAGGGACGGATCTGGTCGCCGACGATCTTCATGTAGTCGGTGGCCACCACCACCGGGCCT
TCATGACCCTGCAGGCACTGCTGCACGTAGGGCACGCGCGGTTCTTCGGCCGGATGCAGC
AGGTTCCAGCGCTCGGCGGACAGCCCGTCGCGGCGCAGTTCGGTCAGGCTGGTCGCGCTC
CACACATCGCTGGCGATGCCGAAGTCCTGCTGCAGCAGGTCTGCCGCGGCTTCCACTTCG
CGCAGGATCGAGCCGCTGCCCATCAGCTGCACGCGTGGCTGCAAGGCGTTGTCGGCGGCT
GCCGGATGCAGCAGGTACAGGCCCTTCAGAATGCCGGCTTCGGTGCCTTCGGGCAGTGCC
GGCTGCGGGTAGTTCTCGTTGAGTACGGTGATGTAGTAGTAGATGTCTTCCTGGTCGACA
TACATGCGTCGCAGGCCGTCGTGGATGATCACCGCCAGTTCGTAGTTGTAGGTCGGGTCG
TAGGACACGCAGCTCGGAATCACCGACGACAGCACGTGGCTGTGGCCGTCATCGTGCTGC
AGGCCTTCGCCCATCAGCGTCGTGCGGCCCGACGTCGCACCGAGCAGGAAGCCGCGGGTA
CGCGCGTCGGCAGCGGCCCAGGCCAGGTCACCGACGCGCTGCAGGCCGAACATCGAATAG
AAGATGTAGAACGGAATCGTGGCCAGGCCGTGGTTGCTGTAGGCGGTGCCGGCGGCGATC
CATGAACAGATCGCACCGGATTCGTTGATGCCTTCCTGCAGGATCTGACCGTCCTTGGCT
TCCTTGTAATAGCTCAGCTGGCCGGCATCCTGCGGGGTGTACAGCTGGCCCAGATAGGAG
TGGATGCCGATCTGGCGGAACAGGCCATCCATGCCGAAGGTGCGCGATTCATCGGGCACG
ATCGGAATCACCAGCTTGCCCAGATCCGGGTCCTTCAGCAGGCTGGTGAGGATGCGCACG
AAGCCCATGGTGGTGGACTGGCCGCGATCGCCACTGCCCTGCAGCTGGGTGTTGAAGATC
GACAGCGGCGGCAGCGGCAGCGGATCCACCTTGGCCAGGCGCGCCGGCAGCTGCCCACCC
TGGATGCGGCGGCGTTCGGCGAAGTAGGCGGCCTCGGCGCTGCCCGGTTCCGGGCGCAGA
TAGGGCATCTCCTCCAGCTGCTCGTCGCTGACCGGCAGGTTGAAGCGGTCGCGGAAGGCG
CGTACTGCATCGGCGCTCATCTTCTTCAGCTGGTGGTTGATGTTCTGGCCTTCGCCGGCT
TCGCCCATGCCGAAACCCTTGACCGTCTTGGCCAGGATCACCGTCGGCCGGCCGCGGGTG
TTCACCGCCTGCTGGTAGGCGGCGTACACCTTCTGCGGATCGTGGCCACCACGTGCCAGC
GCCCAGATGTCGTCGTCGCTCATGTGCGCGACCAGCTCCAGCAGCTCGGGGTAACGGCCG
AAGAAATGCTCGCGCACGTAAGCACCGCTCCGCGACTTGAAGGTCTGGTAGTCGCCATCC
ACGCATTCCATCATGCGCTGGCGCAGCAGGCCGCTGTGGTCGCGGGCCAGCAGGTCGTCC
CAGCCACTGCCCCAGATCAGCTTGATCACGTTCCAGCCGGCCGCGCGGAACGTGCCTTCC
AGTTCCTGGATGACCTTGGCGTTGCCGCGCACCGGACCGTCCAGGCGCTGCAGGTTGCAG
TTGACCACGAATACGATGTTGTCCAGCCGCTCGCGGCCGGCCAGCGAAATCGCCGCCAGC
GATTCGGGCTGGTCCATCTCGCCGTCGCCGAGGAAGGCCCAGACCTTGCGGTCCTGGTGC
TGCTTCAGGCCGCGGTACTCGAGGTAACGCATGTAGCGCGCCTGGTAGGCGGCGGTCAGC
GGGCCCAACCCCATCGACACGGTGGGGAACTGCCAGAACTCCGGCATCAGGCGCGGGTGT
GGATACGAAGACAGGCCGTCACGACCGGCTTCGCGGCGGAAGTTGTCCATCCGTGCCGGA
TCGATGCGCCCTTCCACGTACGCACGGCCATAGATGCCCGGCGCGGAATGGCCCTGGATG
TAGATCATGTCGCCGTCGAAGGTGTCGGTACGGCCACGGAAGAAGTGGTCGAAGCCCACG
TCGTACAGCACCGCCGCCGACTGGTAGGTGGCGATGTGGCCGCCGACGTTGGAGTGCTTG
CCGGCGCGCAGCACCATCACCATCGCATTCCAGCGGATCATCGCGTTCAGGCGGCGCTCG
ATGGCCAGGTCGCCCGGGTAGGCCGGCTGGCGCTCCGGCGGGATGGTGTTGACGTAGGCG
GTCCACGCGCGCGCATGCAGGTCGCCGTGCCGCTGCGCATCCAGCTCGCTGAGCTGGTCG
ATCAGGTAATGCGCGCGTGGCCGGCCACCGGCCTGCATCACCGCCTCCAGCGATTCACGC
CACTCCCGCGTTTCCAGCGGGTCGGTATCGAAGGGGGTCAGGGCTTGGTTCATGACTGTC
TCCAGAGGGCGCCGACTCTGCCTGGGCGACAACACCGGCAGGGCGCACAGCACTGGAGCG
GGGTCGCAATGGCGGAGCCGTGACGCGAAGGGCGACCGTGGCGGCCACCGGGGAGGCAAG
CGTAGGCCTGGCCCCGCGGCTTCGATAGGCGGGCCCGGCTTGGGTCTCTGGCAAGCAAGG
GTTGGCACGGTGCGCCATATCATGGGCGAATGTGCCGGGCGGAGAGTGCCTGGCATGGCC
GCCTGCTGCAACGCCACTGTCATCGATGGTCGTCACCCTGCGGGGCTTTCCAGCCTCGGG
GTGTTGGCCGGCCGTGAACAGCGTGAGGATCTGGGAGAAGAGCTACGCGCTGCGCCGACG
GCTGCTGCGTGGCTTCTTCCTGCGTCGCGGTTCTGCCAGCGAAGACGCCGAGGACCTGGC
GCAGGAGGTGTACCTGCGGCTGCTGCGGGCCACCGGCGAGAATGCCGCAGCGATCGAGAA
CCCGGAGGCCTACCTGTTCACGGTCGCGGCCAACCTGGCACGCGAGCACGCGCGCGCGCG
TTTGTCGCTGCCGCCGCTGGAAGACGTGGATCAGCTGGCCGAAGTGCTGAAAAGCGAAGA
AGACATCGAGGGCGAGTTCGAGCGCGCGCAGCGCTGGAACGATATCCGCAGCACCATCGC
ACGTCTGCCGGCGACCACGCGACGGGTGATGGAGCTGCATTACCGCGACGGGCTGGACTG
CCCGGCAGTCAGCCAGCAGTTGCAGGTGTCGGTGCACATGGTGCGCAAGCACATCGGCAA
GGGTCTGGAGGCCTGCAGGAAGGCGCTGGGCGCCAGGGAGCACGCATGAACCGGAACGCA
TCGCCCATGGCCGACGACACGCTCGCCTGCGAGGCAATGGACTGGTTCCTGCGCAATCGC
GAGGGAGTGCTGGACGAGGCCGAGCGGGTTGCGTTCCTGGACTGGATGAAGCGCTCGCCC
GAGCACGTGCGCGCCTATATGCACGCCCTCGCGCTGCACCGGCAGGTCGGCGAGGCACTG
CAATCGCCGTTGCCGGAAGAGGCGCCGGCGCCGCCACGGCAGGCGGCCGCCAAAGTGGTG
CCTCTGTTCGATAGTGCCCCCGCCGCGCCGCACGCCGCGCCGCTGCGCCGCCGCACGCGC
GGGTGGGTGATGGCTGCCGCAGCCTGCATCGCCCTGCTCGGCGTGGGCCTGGTCCCGCAG
CTGATGCCCACCGAACAGCTGTACAGCGCCGACCACGGTGAACTGCGTGACCTGGTGCTG
CCTGACCGGACACAGGTGCGGCTCAACGCGGACAGCCGCCTGCGGGTACGCATGGGCTGG
TTCAGTCGCAAGGCGGAACTGCTGCAGGGCGAGGCGACGTTCGACATCGCACGCGACCGC
CGCCCGTTCCAGGTGCAGGTGAACGGCCTGGAGATCCGGGACATCGGCACAGTCTTCGAC
GTGTCGCGACGGCTGCAGAGCACGCGCATCGGTGTGGTTTCCGGCGAGGTCGAGGTCTGG
AGCCAGGGCGCGGGTGCCCGCCGCCTGGCCCAGTTGGGGCAGGGCCGGGTGGTGCAGGTC
GACGCGCGCAGCCATGCGGTGGAGTCCTTGGACATGCCACTGTCGATGCTGCTGGACTGG
CAGCAGCGCAAAGTGTCCTTCCTTGACGAACGCTTGGACGAAGTGGCTGCTGCCTTCAAC
CGGCACAACCAGGTGCAGGTGCGCGTGCTGGACGAGGGCGCGGCATCGGCACGGTTGTCC
GGCAGCCTCGATGCGCATCGCATCGGTGCGCTGCAGGCCTTCCTCGAACGTGACCCGCGC
TTCGTGGTGAGCCGCGAGGGCGACACAGTGCGGGTTGGCAGCCGCTGAGGCCGAGGTGGC
CGTGGACTGTCAGAAAAAATTCATTGAATCCGCGTTCTCCACTTTGGTGGATGCGGGCTC
TTACTTGGGAGAAGCCGCTGCCGATCCGCGCAGCGGCGCCTGCTGCCTTCTCTCTTCCAA
GGACCCGTGATGCGCAACACGCTCTACCTGTCGATCATCCTCGCCCTGTCTCCCGGCAGC
ATGCCATTGGCCTTCGCCGCCGCCGCCGATGGCCTGGAGGCGCGTGTGTCCACGCCGATC
GCGGCACAGCCGCTGGCGCGTGCACTGGAGCAGTTGTCACGCAGTTCCGGGGTGCAGTTC
CTGTACTCGGCCGATGGCGATGCCCGCATGGCCGGTGCGGTGCCGCGCGGTGCCACCGTC
AGGCAGGCGCTGGATGCACTGCTGGCCGGTACCGGCCTGGGCTACACCGTGGTGGATGGC
AATGTCATCGCCATCGATCCGGCACCGGTACGCAACGCGCCGAACCCCGGCGCACCGAAG
CCGCGCGAGGCCGAGGCGGTGGTGGCGCCGACCCTGGACACGGTGAAGGTGATTGCCGCG
CACGAGGTGATCGACCAGAAGAAGACCTCACCGGTGATCAAGGATTCGGTGGTCTACGAC
GAAATGGACAGCTACGGCGACGAGACCCTGGCCGAGAGCCTGATGGCCGCTCCAGGCCTG
AGTGCGGTGGAGGATGCCGGCGAGCCACGTTACGTGACGGTGCGCGGCGTACAGGCCAAT
CTCAACTACACCACCATCGACGGCATCGCGATTGCCAGCGTGGGTGGCAGTGGCTCCGGC
GAACGCATGAACAACCTGCAGCTGATTCCCAGCGACATCGGCACCCGTACCGACATCTAC
AAGAGCTTCAGTGCGGAGCAGGCACCGGATGCGATCGGCGGCGTGATCGACATCATCAGC
CGCAGTGCCTTCGACCGGTCCGGCAAGTACGTGTTTGCCGACGTGGCAGGTATCTATTCC
ACGGCCGAGACCAACGTCGAGCGCAGCGCTGGCGGCAACCACGAAACCCTGGGCCACTTC
GGCAAGAGCGCCAAGATGGTGTTCTCCAACCAGTTCGGCGCCGGGCAGGAGTTCGGCATC
GTTGCGGTGGCACGCTATGAGCAGCGTTCGCGCAACAGCGTCAAGCGCTGGGTGGAGTCG
AACTACTACTACAACGACGCCGGCAAGTACCTCACCGACGGCACCACCGGGCCGGATGAG
GCCAAGGGTTGGAACGGGCTGCGTGCGCCCGGCAATTTCAGCACCGGCACCTACACCAAC
TTCATCACCAACTTCGGCGGCTCGGCCAAGCTGGAATGGAAGCCGTCGGACGATCCGTTC
TACGCATCGCTGCTGCTGTACTCGTACCGGTTCTACGAGAACTCGACGATGAACAAGACC
GATCTGTACGGCAACGCCAAGTTTCCGATCCGCAACCAGACCGAGGACAGCGGCACCACC
CAGATCAACAGCATCTACATCAAGAACCGCCACGACCGCTGGGACCGCAGCAACCGTGGC
GCCATCGCCAGCTTCAACTGGGACATCGGCGACCGTTCGCGGCTGAGCCTGCGTGGCGGC
CATACCGAAGAGACTTTCCACAACAACCAGGTCTACTGGGGTGTGCGCGCCTACCCAAGC
AGCCTGTTCGTCGACTACGAGAACGACAGCCACGGTTTCCCCAACGCGGTGGCGGTGTCC
GATTCCAGCCTGTTGACCAGCTCGGCGTTCAAGCTCAATCCGGCGCAGGCCTATGTCTCC
CCGCGCGATGCCAAGGAGAGCATCGACAACCTGCGCGCCGACTTCAGCTACAACATCGAC
GCCGATGCGCGTGGCTTCGGCCTGGCCACCGGCGCCGAATACCGCCACCTGAAGATCTGG
CAGGACATCGACTTCGACTACTTCAAGAGCAGCGCCACGCTCAACGATTACCTGTATCCG
GGATCGACGCTGCTGGGCAGCGTGCCGGGCTTCCCGCTGATCGACAACCGCAAGTGGAAC
GAGGAACTGCTACCGAAACTGGGCAACAACAATGCGGCGTATCCGAATGCCAACTTCACC
AGTGACTACAAGTACGTGGAGGACATCACCAATGCGTACGTGTCCGCGCACTACGCCTGG
GACCGGCTGCTGCTGATCGGTGGCCTGCGCCATGACCACACCCGCTTCGATGCCTACAGC
CCGTTCAGTAATGATGGCGGCACCACCTATACCTCCGCCTTCCGCAACACGAGCGGTGGC
TACAACAACCTGTTGCCCTCGTTGAATGCGACGTTCAAGCTGAGCGAGGACCAGCGCCTG
CGCTTCTCCGCCAGCCGCACGCTGGGCCGGCCGACGCCGAGCAACATTGCCCAGGCCACC
AGCACCAGCTGTGGCGATGACGAGGAGGGCAGGGGCTTCTGCACCATCAAGCAGGGCAAT
GCGAACCTGCAGCCGCGCCGTTCCACCAACATCGACCTTGCATGGGACCTGTACTTCAAC
GGCAACAACGGCCTGGTCTCGGTGGCGTTGTTCGACAAGGTAGTCAAGGACGACATCTAC
ACCCTGACCACCTTCGAGAACGTGGGCGATACCCGTTACCGGGTGACCCAACCGATGAAC
ACCGATGAGTCCAGGCTGCGCGGCGTCGAGTTCGCGGTGGCCAACCGCAACCTGCAATGG
GGCCGCCAGCGCTTCGACATGTACTTCAACGCCACGCGGATGGAAGGCAGGACCAACTAC
CGCATCACCGATGGTACCGAGCGACGCCTGGACCGGCTGCTGTACCAGCCGGACTGGTCG
CTCAATGGTTCGGTGATCTGGCGCATGCCGTGGAAGAACTCGCAACTGCGCCTGTCCGGA
ACCTACCGCAGCCGGATGCTGGTCGACTTCGGCGACACCCAGTGGCTGGATTCGTACTAC
GACCCGTACATGACCTTCAACATGGCCTTCAGCCACAAGGTCAGCAGGCACGTGACGCTG
AAGTACGAAGCCAAGAACCTGTTCAACACCCAGCCGACCTACAGCACCGGCCCGAACGGG
CGCTTCCGTACCGAGATCGACGACTACGGCCGCTTCTTCTACTTCCACATCATCTACAAC
TGAGGGCACAGCCGTGGAGACGATCAATCGCAGGCGATTCCTGGTCCTGGCCGGCCTGTC
CGCTGCCGGCGCCTGGATGGGCACGGCACGCGCGCTGGCCGCGCAGGCCGATGCCACCAC
GCTGAACCCGCGCAACCTGCTGGCCAAGCCGCGCTTTGCCAGCACGCCCTTCACCCTGGG
CGTTGCCTCGGGTGATCCCACGGCCGACGGCATGGTGCTGTGGACGCGGCTGGCGACCGA
GCCGCTGGTGTTCGGCGGTGGCATGCCGACCCGGCCGATGGTGGTCGAATGGCAGCTGGC
AGCGGACGAAGGCATGCGCAAGGTGGTACGCCAGGGTTCGGCGCTCGCGCATCCCGAACT
CGGGCACGCGGTGCACGTGGAACTGGAAGGATTGGCGCCCGGACGGCCCTACTGGTACCG
CTTTACCGTGGGTGGCCACGCCAGTGCAGTCGGTTGTACCCGCACGCTGCCGGCAGCCGC
GGCAGCGGTGGATTGCGTGCGCTTTGTGGTGGCCGGCTGCCAGCACTACGAAGAAGGCCA
CTACACCGCGTGGCGGCGCATCGCCGAGGAGCCGCTGGATTTCGTCTTCCACTACGGTGA
TTACATCTACGAAGGTGAAAGCCAGCCTGGCCTGCGGAAGATGAACGGCCAGCCGTTCAC
CAACCTGCGCAACCACGTCGGCCCGCAGACCTACACGCTGGATGATTACCGCCGCCGCTA
CGCCCAGTACAAGAGCGATGCCGACCTGCAGGCCGCGCATGCGTCGGCACCGTGGTTCGT
CACTTTCGATGACCATGAAGTGGACAACAACTGGGCCGGCGCCGAAGACCAGGACGATAC
GCCCAGCGAAGTGTTCCTGCTGCGGCGCGCACAGGCGTTCCAGGCCTACTACGAGAACAT
GCCGCTGCGCCGTTCGGCATTCCCGCGCGATGGCCACATGCAGCTGTACCGGCGCGCACG
CTACGGAACGCTGATGGACCTGCACCTGCTCGACACACGCCAGTACCGCAGCAAGCAGGT
GAACATGGCGCTGCGTGAGGACGTGGAATCGCCGGAGCGCAGCATCGTCGGTGCGAAGCA
GGAGCGCTGGCTGTTCGATGGCCTGGCCGATGCCGCACCGCGTTGGCACACCATCGCCCA
CCAGGTAGCGCTGGGCAACTACATGCGCGAGAAGGACGGCGTGGTGCAGTCGTCCGATGA
CCAATGGTCGGGTTACCTGGACAGCCGCCGGCGCCTGCTCGACCACATCCAGAAGGTCGG
CTTCGGCAACGTGGTGACCGCCTGTGGCGACGCGCACCGGCATTACGCCAGCGACCTGGT
GCAGGACCATCGTGATTCGGGCGTGGTCTCCAGCGAGTTCCTTGCCACTTCGATCACTTC
GGGGGCCGATGGCCAGGGCATGGACGCTTACGCCCGCAACCAGCTTGCGCACAGCCCCAA
TCTGAAGGCGACCACCGACAAGCGTGGCTATGTGCTGTGCGATGTCACCCCTGATGCGTG
GATCGGCGACATGAAGACGCTGGATACGGTGATGCGGCCGAACGGTACCGTGCAGAGCTG
GAAGCGCTACGCGGTGGAGCACGGCCGGCCGGGGCTGCAGGAGGCCTGAGTCTACCGGTC
TGCGCTGTAGAGCCGAGCCCACGCTCGGCTGCTTCTTTCGGGGCAATGCGACCGGGGCGA
AAGCTGCCGAGCATGGGCTCGGCACTACAGGGATTCTTCAATCGTGCTCGAACCGCAGCG
GTTCGGTGCCCATCGCTGGGTCACTGGTGCCGGGGCGACCATCCTCGGCGCGGCCGGCCA
AACGCAGCACACTCCCACCCGCGCTGATGCGCAGGTCATACCAGCCGGCGGTAGGCGTTG
CATCCCACGCCAATGAAGTCTGCGCATGTGCGGGCAGCGCCAATGTCTGTTCGGGCATGT
GTCCTGCATAGGCGCCGCCATGCACGCGCACCTGCTGTGCACTGTCACCCAGATTGCGCA
GGTGCAGCCGCAGCTGGCCATCCGCGCGATCAATTGAAGCCTGCACGGCAGGAGCCTTGG
CCGCACCCTGGAAGTGGCGGTGGAAGCCGTTCGGACCGAGCAGCCACAGGTCATAGCGGC
CCTGGGCGTCCAGCGGCCAACGCTCGCGCAGCGGCATGCCCGGCAGCAGCGTGTAACGGC
GCGGCACCGCCTCCAGCCGCAGCCGATCGTAGACATGCAGCACTGCCGCTGCGCCCTCGC
AGGACAACGCCAGGTCAACGCCCGCGACGTCGACCGCAGCAATCGATGCCTGCGGTCGAT
AGGGAAGGGCACGCGCCGGGCGTACACCGCTTTCCTGTTTCGCTGGCTTCAGCCCCTCTG
GCAGCGCGGGCACGGTGCGCCCCGGCAAAGCAGCGGCGCGTGCGGCCACCGCGCTCACGT
CGGGCAGGCCGCGGACGAACGGGCGGGTATCGCGCTGGGCAAAGTCGAACGCAGTGCTGA
GGTCGCCGCAGACCGCGCGGCGCCACGGCGAGATGTCCGGCGCGGACACACCAAAGCGGC
GTTCGATCAGTCGAATGACCGAGGTGTGGTCGTACACCTGCGAATCGACCCAGCCACCGC
GGCTCCAGGGCGAGATCACGTACAGCGGCACGCGCGGGCCCAGTCCATACGGGCGGCCGC
GCAGTTCGGCGAAGTCGTACTTCTCATCTCCCGGTGCCGGATGGCGGTGGTACTCGCCTT
CAGTGCTGACCGAGGACGCACCCGCCCAGCCACCGTCCACCGGCGAAGGCGGTGCCGGTG
GTGGCATGTGGTCGAAGAAACCGTCGTTCTCGTCGAACATCAGCAGCAGGGCGGTGCGGC
TCCACACCTGCGGATCGGCGGTCAGTGCATCCAGCACGCGTGCGGTATAGGCCGCGCCCT
GGGCCGGGCTGGAGGGGCCGGGATGCTCGCTGCCGGCCGCGTCGGCGATGATGAAGCTGA
CCTGCGGCAGGCGTCCGTCGATGACGTCCTGGCGCAGCTGCGCCAGGCCACGCGTGCTGA
CCCCGCGTGCGCGCAGCTGCGGGTCATGCCCCGGCGCAGCGCGGTAGGCCTGGCGGAACG
CCTCGAAGCCGGCCAGCGGGTTGTCGGTGAAGTTGTCGGCCATGTCCTGGTAGATCTGCC
AGGATACCCCCGCCTTCTGCAGGCGTTCGACATAGCTGGCCCAGCGGTACGACGCAGGAT
GCCCGCCGTGCTCAGGGAAGTTGTCGTGCGAGTTGGCGATCACCGGGCCGCCGGCGCGGG
CGGCAGCATCGTTGTGGCCGGTCCACAGGAACACCCGGTTCGGGTTGGTTCCGGCCTGCA
TCGCGCAGTGGTAGGCGTCGCAGATGGTGAAGGCATCGGCCAGGGCGAACTGGAAGGGCA
GGTCGCTGCGCTGGAAGTAGCCCATCGAGTGGTTCTGCTTGGCTTTCGGCCATTGCCCCA
TGCGTCCGTGGTCCCAGGCCCGCTGTGCATCCGGCCAGGTGTGCGGCGTGCCTTCCACGC
GCATGTAGCCGAAGTGCGCGGCGGTATCCAGCGGGAACGGCGCAATCGCGCGCTTGCCGC
TGGCATCGGGCTGCAGCCACAGGCTGCGCGCGCGGGCGCCGGCCTGCAGTGCCTGCGCCG
GAGCGACGAAGCGATCGCCGAAACCCCGCACACCCGGCAGCGTGCCGAAGTAGTGGTCGA
ACGAACGGTTCTCCTGCATGAACACCACGATGTGCTGCAGGTCTTCCAGGCTGCGGGTTT
GCGCGGCGGGGGCGATCGCGGCGGCCCGGGCGATGCTGGGCAGCAGCGGGGAAAGGCCGG
CGGCAACGCCGGCCTGCAACAACCGGCGTCGGCCGATATCGGTCACGGGCTCACTCACAG
GTCCACACGGAAGGAGATGCCGACGGTGCGCGGAGCGCCGATGAAGGCGTTGTCGCGGCC
GTCCACCCCCGCAAGATACCGCTTGTCGGTGAGGTTGCTCACCACCAGGTTGGCACCCAT
GCCCTTCAGGCGCGGCGACAGGCCCTGCAGGTCGAAGCCGATGTTCGCATTGAACACGGT
GGCCGAGGGCAGCTTGTTGACGTTGGCGGCGTCGAGGTAGCGGGTGCCCAGGTAACGGCC
GGACAGGCCGAAGTTCCAGTTCTCGCCCTGCCAGTCCGCCGAGAGTACGAGGGTCTGTTC
GGGTTGGCCGATCACCTTGGCGCCGTCGACGATGCCCAGCTGGGTATCACGCGCGGCATC
GCCACTGCCCAGGTACTTGGAGCGGTTGTAGGTATAGGCGGCGTTGAGGCGCCAGCCGTT
GTCCCAGCCATAGCCGAACGCCGCTTCCAGGCCGTTGCTTTCCACGCCGCCGAAGTTCTC
GTAGACGCCGTCGGTCTCGCCCAGGTAGTCGATGCCGCTGACGAAGCCGGCCGGCAGGTA
GACGATGCGGTTGTCGAACTTGATGTTGTACAGCGTGACCGAGGCGGTCAGGGGCCAGCG
GCTGATGCGCATGCCCATTTCAATGTTGTCGGCGGTCTCCGGCTCGACGTTGCGGAAGCG
CTGCGGGTCGGTCTCGCCGAGCACGCCGGAGGGGATGGCGGCGAAGTTCTGCGAGAAGCC
CGCGAACAGCTCCATGCCTTCCACGCCGGGCGCCCAGGTGAAGCCGGTGGACAGCAGCGG
ATCGGACCTGGAGTCGGATGTGACGTGCTCGCTGGCACCGATCACGCGGCGGCGCGACTG
GTCCACGAAGAACTGCTTCACGCCGAGGCGCGCGCTGAACGGGCCGAAGCGGGCCACGTC
CTCGACGTAGTACATCTGTTCGTCGACCTTGTACTTGTCCTCGAACTGTACCCAGTACGG
CTGGTGGTCGAAGGCGATGTCCTGGCCGACGTTGAGCAGGCGATGCCAGTCGCGGCGTGC
CGAACGGTCCAGCTTCTCCACCCACAGGCCGCCGCGGATCGTGTTGTCGACTGCGCCGAA
AGTCTGGCGCCATTCGACGTCGGCGGTAACGCCCATGCGGTCGTTGTCGTAGTGGGTGTG
GCGATACGACTGCGCGCCCAGCACGTTGCCGGCGTAGCAGTTCGGATCGTACTCGGCGGT
GAAGCCCAGGCGCGGGCTGCAGCTGGCCAGGCGCTGCGCGGCACTGCCATCGGGATTGAC
GAAGAAAATCTGGCCACGGTTGCTGCCGCCGTACACGGTCTTGCCACCGAGGTATTCCGA
CTCCGGGCGACCGGCTCCGTCATCGCTGACCTGCGCCAGATACGGTGGCAGCCAGTCGCC
GCGGCCTTGCATGCGGTGCCCGTAGGCGGCCACCGAGGCCTTGAAGCCGTTGCCACCGTC
GAAGGCCGCGCGCAGGTAGCCGAAGGTGTTCTCGCGCAGCGCACGCGAGCCGGAACGGTA
GTTCTGGTCCAGGTAGGGAATGCCGGTGAGGGTACCGACCAGGTTGTCGCGATCCGGATT
GGTCGCGAAGCCCTTCGGTGAGACGCTGGTGTACTCCGGCTCGTCCGCATCGTTGTAGGA
CAGGTAGCCGGTCAGGGTCCAGCGATCCAGTTCGGTGATGAACTTGCCGGCGATGTGGTC
ATTGCTGGTCTTGCCGCTGCCATCGATCCAGTCATGCACGCGCGCCGACGAGGCACTGAC
CCAGGCGCGGGTGTGGCCGCCGAGCAGGCCGGTGTCGTAGCGCACGTAGTACTTGCGTGC
CTCGTTGTCACCGGCGCCGACCACGAAGCGCAAGCGGCTGTCCTGCAGCGGACCGCTGGT
GAGGAAGTTGAGGGTGCCGCCCAGGGCCTCGTTCGAGCGCGAGGAGATATCGGCGGTGCC
CTGGCTGACTTCCACCGTTTCCAGGTCGAGGGTGTCGATGTAGCGGTTGGCCAGCGAGCC
GCCGCCGTAACCCGAGCCACCATTGGGCAGGCCGTCGATGGTGGTGCCGATCTGCTGGGT
ATCACGGTTGGTGACGAAGCCACGCATGCTGATCTGCGTGCCCCACACCGACGAGCCGGT
GGTATCGGCCTCGCTGACCACCACGCCGGGCACTTCGTTGAGCGCGTCGTTGACGCTGCT
CATCACGGTCTGCCGGTTCAGCGTTTCCGCACGCACGGAAGTCTTGGCATAGCTGGTGGC
CTGGCCGATCACCTGCACCTGGTCGAGGGTGCGGGCCTCACTGCTGCGCGCTTCAGCGGC
ATCGCCCTGCGGTGCTTCGGCCAGGGCGTCCAGTGCGGGAGCGATCAGCAGGGCAAGCAG
CGAGACACGGGGAAAGCGCGCAGACGTTCGCATCGAGACCGGACCTTCAGAGCAGGGAAG
CCCCGGAGTGTCGGCAGCGCCAATGACATCGGCATGACGTGGCGATGCAGGAATCGTGTT
GTGCGACGGCCGGCACCCGCCGCCTGCTTCAGTACCGTGCGTCCTTGGGCTTCGGGTCAC
GCGGCCAGTCCTTGCCCTTGTTGGCGAAGTCCGGCCGCGGCTGGTTGATGAAATAGCCGG
CGATGTCCACCGCATCCTGGTCCGGCATCACCTGCTGCCCCAGCGGCGGTGCGCGGGTCA
CTGCCGGTGGCATGTTGTGCTTGATGAAACCGGCCGCCTTGTACAGGCGCGCCATGCCGG
CACCGATGTTGAAGCTGTGGTCGCCCCACAGCGGCGGGAAGGCGATGTCGCCGCTGGCAT
CGCGTCGGCCTTCGCCGTTGTCGCCATGGCAGGCGGCGCACTGCACGGCATACAGCGCCT
GGCCGCGGACCGGGTCCGGAGTCAGCGTGCTGTCGATGGGGCCCTCACTGGGCGCGGCCA
CTTTTGCACCCTCTGGCACCGGGCTGCTCAGCCACGCCATGTAGTCGAGCATCGCGCGCA
TCTGCGGTGCGTCCTTCGGCAGCGGCTTGCCGTTCATCGAGCGCTGCAGGCAGCCATTGA
TGCGCTCGGTCAGCCCGATCACCTTGCCCGGGCGCGGCATGTAACGCGGATAGGCACCGC
CGCCGGTATTGAAGTAGTGGTTGCCGAACGGTCGCTTGCCCTCGGCCATGTGGCACGAAT
TGCAGTTCAGATCGTTGCCGACGTTGTCAGGAAGCAGGCGCGCGGTCTCGTTGAGGATGC
GCCGGCCGAGCATCACCGATTCGGCATTGCCGAGTCCGGCGATCTCCTCGGCACTGGGCG
CGTGGTAGTGGGCGACCACCTTGCCCTGTGCGTCGAGGATATCGATCGTACTGGCTACGG
CGGCATCCAGGCCCGGGTGCAGGTGACGATAGGCGAGGGTGCCCGCACCGGCCAGCAGCA
CCACGGTGATCGCACTACCGAGCAGCAGGCGGGAACGTTTGCGCGAACGCTTCATCGTGC
GGCCTCCTGCGGAACGAAGTGCACCGGCTTGTCACGCACCACCCGGCGCATGCGTGCCAC
CTCGACCTCGCTCACCGCGCTGGCCTGGTTGCCCCAGCTGCTGCGGATGAAGGTCAGGAT
CTGTGCCAGCTGCGCGTTCGGCAGCTGCTCGAAGCCGGGCATGGTGAAGGCCATGCGGTC
GTGCGGGGTATGCGGCGTGCGACCCCCGATCAGGGTCACCTGCACCAGCGAACTGGGGTC
GTCGGCGAACACGATCGAGTTGCCGGCCAGGGCCGGATAGACGCGTGGCATGCCGCGCCC
GTCGGCACGGTGGCAGGCCTGGCAGTGCTCGGCATAGGCCAGCGAACCGGCCACGCGATA
GTCGCCACTACGCAGCGCGGCGGTGGTGGTGTCGGTACCAGGCGACCACTGCGCACTGCG
TCCCTCACGCGCCGGCAGCTGCTTCAGGTAGCGCGCCATGGCCAGCAGGTCAGCGTCGGA
CAGGTACTGCGTGCTGTGCTCGACCACGTCGGCCATGCCACCGAAGGCTGCCGATCGATC
GGTGCGCCCGGTGCGCAGGAAGTCGACGATCTCGCCCTCGCTCCAGCTGGCCAGGCCGGT
CGATTCATTGCGCAGGTTCTTCGCATACCAGCCTTCCAGCACCGAGCCGGATAGGAACTG
GCGGCTGCCATCGTCGGCCATCGCCTTCTCCTGGAACGCCGGCCCACGTGGTGTATGACA
GGCGCCGCAGTGGGCCAGGCCCTCAACCAGCTCAGCGCCACGCTGCTGGCCCACATCCAG
CGACGGATCCGGGTTGAAGCTGCGCGGGCGCGCGAACAGCAGCTGCCACCATGCCAAAGG
CCAGCGCATGTTGGCCGGCCATGGAATCGTGCTGTCGGCGTTGCTTTGCTTCACCGGCTT
CACCGAGCCCATGAAATAGGCATACAGCGCCTTGATCTCGGCATCGCTGGCGATCACGTA
CGAGGCATACGGCATCGCCGGATACAGCGGCTGGCCGTCGTGGCGGATGCCGCGGCGGAC
CGCGCGTTCGAAATCGGCGTAGTCGTAGGCACCAATGCCGGAGTCCGGATCGGGGGTGAT
GTTGGTCGAATAGATCGTGCCCATCGGCGTCTGCATGCCCAGGCCACCGGCGAACGGCTT
GCCGCCCGGCGCGGTGTGGCAGGCCGCGCAGTCGGCGGCACGTGACAGGTAGCGCCCCTG
CGCGATCAGCGCCGGATCGTGGATGTCGACCTGCGCGGTCTGTCGCGGTGCGAACCAGTA
GGGCGTGCTGCGGGCGATGCCGTAGGCGGCGGCCACCGTGGCGGCCAGGGCAATGGCGAG
CTTGAACGAGATGCGCATGGCGGCACTGTGGGCACTCCCGGGCGCGCGTTCATTGATCCG
GATCAATGACTGAACGGATACAGCTTTTACACCAAACTGAATCGTTCCTGCGTTGTCATC
AAGCCGTCATCCGTGCGCGATAGATGGCCGGTCTATTGGGCGTTACCGTCCCAATCTGTC
TGATTCACCCCTATGACGTGATATGAAGCGCCTGCTGCTGTTGTTGCTGGCGTGCGCCGG
CCTGTGGCTGGCCGCATGCTCATCCTCGATCAACGCCTCGTCCACCTCACTCGCCGATCA
GCTGATCGCGCCGGGCGGCGTGTCGACCCTGCTCGATCGTCCGCGCATCGCCGCGGCCAT
CGCCGAACTGCCCAACCGCCATGGCTTCGCGGCGGGCCGCGATGGCGTGCCGATCTTCTG
GCGCGTATTCGATCCGGGCGACTACGGCGCGCGTTACCGCTACCTGCCGCAGCGCCACGA
GAACGGCCTGCCGCTAGATACCGGCCTGAGCCTGGCCGTGCCGCAGCCGTTCCGCGCGCA
GGCGCCGCGCGGCACCGTGGTGCTGCTGCATGGGTGGATGATGAACGGTGATTCGATGCT
GCCATGGTCGCTGCAGCTGGCTGAATCCGGCTACCGCGTGGTCACGCTCGACCTGCGCAA
CCATGGCCAGTCCGGCACCGGCCCGTCCGGCTATGGCACCTATGAGTCGGATGACGTGGT
CGATGTGATCGGCGAGCTGCGCGCGCGCGGCGAAGTGACCGGGCCGCTGTACCTGTTCGG
TGTATCCTATGGTGCGGCCACGGCGGTGTTCACCGCCGACAAGCTGGGTGACCAGGTCGA
AGGCGTGGTGGCGATGGAATCGTTCGCCAATGCCGGCGTGGCGATCCGCACCATGATCCC
GCACCTGATGGGGCTCCAGCCGGAAGGCCTGAAGGCGCAGGCGGTGGCGTCGTACGCGCG
CTGGCGCTACGGCGGCCAGGACATCAACCAGGTGATCGCCGCCGCCAGCCGCCGCATCGA
CGTCGATCTGGACCGCGTGGACGTCGCGCGTGCGTTGGCCGATACCCGCGCCTGCGTGCT
GTTGCTGCACGGGCAGGGCGACCAGCACATTCCGGTCAGCCAGGGCCGCGAACTGGCCCA
GGCCAATCCGCGCGCGCACTACATCGAAATGCGCGGCGAGGACCACATCACCCTGCCGCT
GCGGCTGGACCTGCTGGCGGGCGTGGTCGATGACTGGATGGCGCGCGACGAGCACCATCC
GCAGAGCGCGTGCCCGGCACCGCAGCTGCCGGCCCAGGCTGAGTGGCTGGCGCGCAGCTG
AGAAAAGGGGACGGAGGGGATTAAGTCGTTTCCAGGCCAGGTGTGCGGGAAACGACTTAA
TCCCCTCCGTCCCCTTTTTCTGTCAGGCCACGCGTCGTGCCAGTGCGCGGGCAGACGCCG
CGACGCCGAGCAGCAGCGCGGCCACGCACAGGAAGGCGAAACCGAGGCTGGTGGCATGCG
CCAGTGCGCCGATCGCTGCCGGACCGGCGAGGATGCCGGCGTAACCCAGTGTGGTCACCG
CGGTGATGGCGATGCTCTCCGGCATCACCCGCTGCTGGCCCGCCATCGAGAACAGCGCCG
GCACGATGTTGGCGCAGCCCAGCCCGACCAGTACGTAGCCGGCCAACGCCACCGGGAACG
AGGGCACCAGCGTGGCCAGGGTGAAGCCCGCCGCAGCGGTGATGCCGCCGATGACCAGCG
TGCGGGTCCGGCCGAGGCGCTCGACGATGCCGTCGCCGAACAGGCGCATCGCGGTCATCG
CCAGGGTGAACAACGCAAAGCCGGCCCCGGCCTGGTCGCGCGGTACCTGCCGCACTTCCG
CCAGGAACACCGCACTCCAGTCCAGCATTGAGCCCTCGGCAAGGAACACCACGAAGGCCA
GCACGCCGATGAACAGGACCACGCCGTGCGGCAGCGCCAATAGCGGGCCTTCGTGCAGGA
TCCGTTGCGGACGCCAGTGCGGTGCCGACAGCACGGCAACCAGCAGCAGCGCGGCCACCG
AAAGCAGCGCGGCCAGCCACAGCGGCGTGCCGAGGATCAGCAGCCCGGTCATGCAGCCGG
CGCCGACGAATCCACCGATGCTGTAGAAGGCGTGGAAGCCGGACATCATCGCGCGTCCGG
CGTCGCGCTCGACCGCCACGGCCTGCATGTTCATCGCGCAATCCAATGCACCGACGCCGG
CGCCGAACACGAACAGCGCTGCGCCCAGCGCCACGGGCGAGGGTGCCAGCACCAGCAAGG
GCAGGGCGCCCAGCATCATCGCGCAGGTGATCACCATCACCCGACGGCATCCCAGTCGCC
CGGTCAGCGCACCTGCCAGTGGCATCGCCAGCAACGAACCCAGCCCGAGGCACAGCAGCA
CGGCGCCGAGACTGGCGTCGGACAGCCCGGCCTTGGCCTTTGCGTAGGGCACCATCGGCG
CCCACGCGGCGGTGGCGAAGCCGGGAATGAAGAAGGCGGCACGGGTGGCGTGCTGCTGGG
CACGTGGGGATGAAGGCGTCATGCGCGATGCGAAGCTCCGGGAGAGCTCCATGAAATCGT
TATCAGGCCAGGTCGGCAAGTGCCATGCACGACATCAAACGACGCATACGATTGCAGTGA
CCCGATTGCGTCACCAGCGATTAACGCCACGCACGGACAGTGGCTGCACAGTCGGCATCC
CGCCGGCCGCTGCCGGAGACCTGTACATGAGCACGACACCGACCATCCTCCTTGTCCATG
GATTCTGGGGCGGGGCCGCACATTGGGCCAAGGTGATCCTGGAACTGCATCGCAACGGCC
ACGACCGCGTGCAGGCGGTGGAACTGCCGCTTACCTCGCTGGCCGACGACGCAGGACGCA
CCCGGAAAATGATCCGGCAGATCGACGGGCCGGTGCTGCTGGTCGGCCACTCCTACGGCG
GCGCGGTGATCAGCCAGGCCGGTAGCGAGCCCAACGTGAAGGGCCTGGTCTACATCGCTG
CCTTCGCGCCTGATGCCGGCGAGAGCCCCGGTGGCATCACCCAGCAGCACCTGCCGGAGG
CAGCGCCGAACCTGGCACCCGACAGCGATGGCTACCTGTGGCTGCGTGCGGACAGGTTCC
ATGAGAGCTTCTGCCAGGACCTGAGCGCCGACGAGGGCCGGGTGATGGCGGTGACCCAGA
AGGCGCCGTTGGCGAGCACCTTCGGTGATGCGGTCAGCGATCCGGCCTGGAAGCACAAGC
CGAGCTGGTACCAGCTGTCCCGCCAGGACCGCATGATCGCGCCGGACAACCAGAAGGCCA
TGGCCACGCGCATCCAGCCCAAGCGATTGCTGGAGCTGGATGCCAGCCATGCCTCGCTGG
CCTCGCAGCCGAAGGAAGTGACCGCGCTGATCCTGGAGGCCTGCGCCGCCATCGGCGGCT
GAGCCCGCGCGGCGCGTCGCACCGCACGACAGGATTCCACCTTCGGCGAGATCACCAACC
CGGCCACGCAGGCCAAGGTGGTACATCGCACCCAACCGTATTGGTTGCTGGATGCGATGG
CGCGTTATGAATTCAGTGATCGCCTGTCGGCCACGCTCAACGTCAACAACCTGCTGGACA
AGCGCTACTACACGATCTTCAGCTGGTACAGCACCTACACCTGGGGTGAGCCGCGCAATG
TGCGGCTGGCGATGACGTACAGGTTCTGACGCGGGTCCTGTAGAGCCGAGCCCGCGCTCG
GCTGGCTGTCACACCGCAGCCGAGCGTGGGCTCGGCTCTACGGAAATGCGCCCGCGATGC
TTTGCGGCATCGCGGGCGTTGTGGTTACAGCGGCAGGTCGAACACCAGCACTTCGGCGTC
GTTGCCGTTTTCCAGGGTCAGCTGCGCTTCGTCGCTGACCTGCAGTGCATCACCGGCTTC
CAGGGTGATGCCATTGACCTGCAGCTGGCCTCGGGCAACCTGCACATAGGCACCACGGCC
ATTGCCGAGCGCGTGGTGCAGCTTCTGGCCGCCATCGAGGATGGTGGCGAAGATGCGGGC
ATCCTGGTGGATGCGCAGCGAACCGTCGGCACCGTCCGGCGAAGCGATCAGGCGCAGCTG
GCCGCGCTTGGTCTCCGGGGCGAAGTGGGTCTCCTCGTAGGACGGCGTGATGTTCTCGCG
GTCCGGGAAGATCCAGATCTGCAGGAAGTGCACGGTCTCGTCGGCCGAGTGGTTGAATTC
GCTGTGGCTGACACCACTGCCGGCACTCATGCGCTGCACGTCGCCGTAGCGCAGCACCGA
GCCGGTGCCCATCGAGTCCTTGTGCTCCAGCGCGCCGCCCAGCACATAGGAAACGATCTC
CATGTTGCTGTGGCTATGGGTGCCGAAGCCCTGGCCGCCGATCACCTTGTCTTCGTTGAT
CACCCGCAGCGGGCCGAAGCTGACGTAGCGGGGGTCGTAGTAGTTGGCGAAGGAGAAGGT
ATGGCGCGAGGACAGCCAGCCATGCTCGGCCAGGCCACGGGTAGCGCTCTTGCGGATCTG
CAGCATGATGGAATCTCCTTGTTCGATGGTTTCGATGGGGCGGGGTGAGGCGGTAGTTGC
CGTGTTTCCCCGTTGGAGAGAAGTATCTGCTTGCGCCCGGGGTTTGAAAAACGGATAGTT
TTGACGGCCATCATCGAAAAATTCGAATGCTCAAGCTCAGCCTCGATGCCCTGCAGATCC
TGGATGCCATCGACCGCCGCGGCTCCTTTGCTGGCGCCGGCAAGGCCCTGCACAAGGTGC
CCTCGACCATTTCCTACACCGTGGCCAAGCTGGAGGAGGACCTCGGCGTTCAGCTGTTCG
ACCGGGTCGGCCCGCGTGCCGAACCGACCGAGGCCGGACGCGCCCTGCTGGACGAGGGTC
GGCATCTCCTGCGTGCGGCCCGCGAGCTGGAGCTGCGGGTGCGCCGGGTGGCGTCGGGCT
GGGAGACCGAACTGACCCTGGCGGTGGACTCGGTGTTCCCGACCTGGCTGCTGGGCCCGG
ACATCGCCGCGTTTCGTGAGGCGGAGGCGCCGACCCGGCTGCGGCTGATCGGCGAGGCCT
TGTCCGGCACCTGGGAGGCCCTGCTGGACCGCCGCGCCGACCTGCTGGTCGGGGCGCCGG
GCGAGGGGCCCAGTGGCGGTGGTTACGTGGTCGAGCCGCTGGGCACGGTGGAGTTCGTGT
TCGCGGTCGCACCGGATCATCCGTTGGCCAAGGTGCCGGGCGTGCTCGGTCGCGAGCAGC
TGGTCGAGCACTGCGCGATCGCCGTTTCTGATTCGGCGCGGCGGTTGCTGCCGCGCACGG
TGGGCCTGTTGATGGGGCAGGAGATGCTGACCGTGCCTGACATGGCCAGCAAACTGAAGC
TGCAATGCGAAGGTGTGGGCTTCGGCTTCCTGCCCGAGCCGTGCGCGCGCGCTGCAGTGG
CGCGTGGCCAACTGGTGATCCGCGAGGTGGAGGAACACAAGCCGGAGGAAACGTTCTGGC
TGGCCTGGCGCACCGGCGAGGACGGCGCGGCACTGCGGTGGTGGCGCGAGCGCCTGCGCA
GGCCGGAGCTGCTGTCGCAGTGGTGGCAGGCAATGGCCAAGGGGTAGGGGTTTGGCAGGG
CTGCGCCCTGCACCCGCCGAGGCCAAAGCAACAGCAACAGCAACAGCGTGCATTCCGTGA
GGTGGCGGGTTGGGTCCGGCTGCGGGAGACGCCGTAAACCCCCAGGCCGGCCCAGCCGCT
GGCGGCTGTGCGTTCGGGCGCTTGCGAAGCAGTGCTTCGCAAGCAAAGCGCCCTCACCCA
TGGGGGCTTGGCCGCGGCATCCATGCCGCGGACACTCCCGCAACCGGACCCACCCCGCCT
TCGACAGTTTTCCGCGATCTGTCGGAACGGCGTACTGCTCTGGTAGGTGTCGACCTTGGT
CGACACGGTAGATCCACGTCATGCGTGGATGAATTCACTCAATATCTGACAGATGTGTCG
ACCAAGGTCGACACCTACCAACAGCCGCGTGAACCTGTCGAAGGTGGGGCGGTGTCGGAG
TGCGGGGTGTCAGCCGCATGGGCCCGAGGCATGCCTCGGGCGGGTTGGGCAGGACGCCCA
ACCCCGGTCTTGCCGTGTGCGCAGGAAAGCGCACACGAGCAAGCGGCTGCCAAGCCTGCA
TGGACGTACTTGCGGCGTCCCCGCACTCCGACACCGCCCCGCCAACCCACGGAATGCCAG
CTTCTGCTGTTGCCGTTGAGGTTGCCGGCCAGCGGCCGGCACTACCAGGGGGGCAGGGCG
CAGCCCTGCCGAAAAACACGCACAAAAAAACAGCAGGCCGAGGCCTGCTGTTTCGGTGTA
ATGGTGCGCCCGGAGAGATTCGAACTCCCGACCGCCTGGTTCGTAGCCAGGTACTCTATC
CAACTGAGCTACGGGCGCCAATTACATAAACTTGTTGTGCTGACTGTGTATGGTGCGCCC
GGAGAGATTCGAACTCCCGACCGCCTGGTTCGTAGCCAGGTACTCTATCCAACTGAGCTA
CGGGCGCGCGGTACACAATCAAATTTTACTGCATTTCCAGCGGCGGATGCTGAAAACCTG
TCGAGTGGTGCGCCCGGAGAGATTCGAACTCCCGACCGCCTGGTTCGTAGCCAGGTACTC
TATCCAACTGAGCTACGGGCGCCCTGCGACAGGAGCGGAATTATGCGGATGTCGGCGCGT
ACCGTCAACAGTTTTGTGAAAATTTTCATCCAACTGAATGAAAAAGCAGTCCGCCACAGC
GTCAGGGGCCTTCAACCAGGCGAAATGATCCGCACGCGTGCCCAGTTCCTGCGCCGACAG
CACGCGCAGCTGCGCGTCCACATTCGGCAGCTTGGCCAGCAATGTCTGCATCGATCCGGT
CGGTGCCAACCAGTCGTGTTCCATCAACACCGCCTGCGCGCTGCCATGCACGCGCGCCAT
CTGTGCGTCGAGGTCTTCGTCCATGCCGGCCGCGGCATAGTGGTTGTTCAGGCCCACGCG
CGCCCAGTCGGCGATCAGTCCGCGCGCTTCGGTGCCGCCGAAGCCGAGGCGCCGGCCATG
CAGCACGCCCTGGCGCTGTGCGATCCACGGCAGGAAGCGGTAGACCAGTGGCAGCAGCCA
GCCCCGCGGTGGCGGGAAGCCGCGCCAGAACGGTGAGCCGCTGGCCGCCAACCACAAGCG
GTTGAAGTGCTGCGGATTGCGGCCGGCATGCACGCAGGCCAGCTGACCGCCGAGGCTGTG
GCCACCGATGATCCAGGGCAGCGCGCCGGCCTCGTCATCCGCCGCGACAAGGACCGCCTG
GCTGGTGGGCAGATCCTGTTCGAGTACCTCGCGATAGCCCCAGTCCTGCGTGCGCGACGG
CCGCAGTGAGCTGCTGCCATTGCCGCGCCACTCGTGCAGGTACACCGCCACGCCCTTCGC
CGCCAGCGCCTGCGCCAGCGGCAGGTAGTGGCGCGCGGCCACGCCCAGTGCCGGCAGCCA
CAGCAGGCGCGCGATGGGCTGTGCAGGCACGCAGGCAATCACTTCGTAGCGATGGCCATC
AGCGCACTGCACGGCGAGGACGTCCGGTGTGAGGCTCATGCGTGTGGTGCCGCGCCGAAG
TGATCGAGCACCAGCACCTCGCTGCGGCCGGGGGCATAGCCCTGCTGCAGGCCGCGTGCA
ACGTAGTCGATACCGGCTTCGCAGGCATTGGCCAGGCTCAAGCCGTTGCACAGTTGCGCG
GCGATGGCCGAGGCCAGCGTGCAGCCGGTGCCATGTGCGTCCAGCGGCAGGCGGGCATGG
ATGAATTCTTCGCTGCTGACGCCGTCGAAGTAGCGGTCGATCACGCGGTTGCCTTCCTGC
AGATGGCCACCTTTGAGCAGCACCGCACCGGCGCCCAGGTCGAGCAGGGCGGAAGCGGCG
CGCTCCGCGTCATCGCCGTTGCCGATCTTCCGTCCGACCAGCAGCTCTGCTTCCGGCGTG
TTCGGGGTGATCAGCGTGGCCAGCGGGATCAGCCGCTCGCGCATCGCCTGCAGGGCGCTG
TCTTCCAGCAGGCGCGCGCCGCTGGTGGCGACCATCACCGGGTCCAGCACCACGTGTGGC
GGGCGATGGCGCTCCAATGCATCGGCGACGGCATTGATCACCTCGGCGTTGGCCAGCATG
CCGAGCTTCACCGCGTGGATGTCGAAGTCGTCGAAGCAGGCGTCCAGTTGCGCGCGCAGG
AAATCGATCGGCGGTACATGCACGGCGATGACGCCGCGGGTGTTCTGCGCGGTCAGTGCA
GCAATCGCGGAAAGGCCATGCACGCGATGCGCTGCAAAAGCCTTCAGGTCGGCCTGGATG
CCGGCACCGCCGCCGGAGTCGGAGCCGGCGATGGTGAGGGCGGAAACGGGAGTGGTCGGG
CTCATCCAGCGATTGTGCCGTGGTCACCGTAAAGGCGGTAGCGTCGCCGCTGATAGATGG
GGTCAGATCCCTTTTCCGCAGGAAAAGGGATCTGACCCCCCGGAGCGCCGCCCTCAATGC
CGCCAACGCGCCCACTGCTGGTACAGCACATAACCCAGTCCGGTCAGGCCGGTCAGCAGG
GCGGGGGCAAGCAGGGCGTCGTACTGCCAGCGCACGAACAGCCAGGCGCCGAGGATGCCG
CCGGCGAGGAAGCCGCTGATGATCAGGCCGCTGAGGGTCAGTCGCCGTACCTGCAGTGGC
AACCCGCGCAGCAGGTGGCCCAAGCCGATGCCGAGGTCGGTGAACATGCCGCTGAGGTGG
GTGGTGCGCACCACCGCGCCGCTGAAGGTGGTGGCCATCGCATTCTGCAGGCCGCAGGCC
ATGGCGGCGGCCAGTGCACCCCATATCTGGTGCCGTTCGAACAGCGGAATGGCTACCAGC
AACAGTGCTGACTCCAGCGCCAGCGCCACGCCGTAGCGTCGGCCCAGCTGCAGGGTGCTG
TCCTGGATCAGCAGGCCGCTGAGCATTGCGCCCAGCGAGAACGCGATCAGCAGTCCCCAC
AGGTGTCCGACCGCGCGCCAGTCACCCTGGGCCAGTGCCATGCCGAGCTGGCTGGTACTG
CCGGTCATGTGGCTGACCGCCTGGTGCTCGAAACCGAGGAAGCCGACCACGTTGACCATG
CCGGCCACGCACGAGAGCGCGACCGCGCCGATCCAGACCCAGGTGGGCAGGCGTATTCCC
ATCGGCGGGGCCCCTCAGGGCCCGCCGAAGCCGCCGTTGAACTGCAGCTCGCTGAAGGTG
TTGCTGGCCGGGTCGAACACCGCGCCCCAGAACTGCGCGCCGCCATCGCAGACGCGGATC
GCTTCGCGGGCCGGATTGATGCCGCTGTCGTCGGGCAGGTGGAAGGCATTGATGTAGATC
AGCCGTCGGCCTGCGCTTTCGATGCCGACGTACTGCCGGTCAAAGTCGAGCACCTTCGGC
ACCTGGGCCTCCAGCGAAGACAGGTTCGCTTCCAGCTGGTCGATCTGCTGCCGGCTGGGT
GCCCAGTAGCCGCTGACCCGCCCGGCCTCGCGGCCGGGGCTGGGCCGCGAGCAGGTGTCG
AGCACCTGCGCGGCGATGATCGGGCGGGTGACCACCCAGGACTGGCCGGTGCGCTCGGCG
GTCGGCACACTGGCCGGGCCGCGCGTAGTGGTGCAGGCGCCCAGCACGGCTGCGAGGGTG
ATTGCAGCCGTGGGCAGCAGCAGGCGGGTGCGGCGGTTCACAACACCTCCGAAGCGTAAT
CGGCCAGGCGCGAACGCTCGCCACGGCGCAGGGTGATGTGTGCACTATGCGGCCAGTTCT
TGAAGCGATCCACCGCGTAGGTCAGGCCCGAGGTGGTCTCGGTCAGGTACGGGGTGTCGA
TCTGCTCGACGTTGCCCAGGCAGACGATCTTGGTGCCGGGGCCGGCGCGGGTGATCAGCG
TCTTCATCTGCTTCGGGGTGAGGTTCTGCGCCTCGTCCAGGATCAGGTAGCGCGACAGGA
ACGTGCGGCCGCGCATGAAGTTCATCGAGCGGATCTTGATGCGGCTGGCCAGCAGGTCGT
TGGTCGCCTGGCGCCCCCACGTGCCGCCTTCCTGGTTGTGCGTGAGCACTTCCAGGTTGT
CGGTCAGCGCGCCCATCCACGGCGTCATCTTCTCTTCTTCGGTGCCGGGCAGGAAACCGA
TGTCTTCGCCGACGCTGACCGTGGCGCGGGTCATGATGATCTCGCGGTAGCGCTGCTGGT
CCATCGTCTGCGCCAGGCCGGCGGCCAGCGCCAGCAGGGTCTTGCCGGTGCCGGCGGTAC
CCAGCAGCGTGACGAAGTCGATCTCCGGATCCATCAGTGCGTTGAGGGCGAAGTTCTGCT
CGCGGTTGCGTGCGCTGATGCCCCACACGGCGTGGCTGCCGTGGCGGAAATCATCGACCA
GCGACAGCACCACCTTGCCGTCACCGACCACGCGGCTGACGCGCAGCTCGACTTCATCTT
CGCCGGGCAGGTAGACGTACTGGTTCGGGTACCACTCCTCGCCGTCCTGCGCCTGGATTT
CGTAATGGGTACGGCCCTTGTCGCTCCAGCTGCGCAGGTCGTCGCCGTGGCGCTTCCAGA
AGTCTTCCGGCAGCTCGGTAGCGCCGGTGTAGAGCAGGCTGAAATCGTCCAACGCGCGGT
CGTTCTCGTAGTCCTCGGACACGATGCCGGCGATGGCGGCCTTGATCCGCAGGTTGATGT
CCTTGGAGACGAACACCACCGGCAGGTCGGGGGTTTCTTCCTTCAGGGCCAGGATCGCGC
CGAGGATGGCGTTGTCCGGGATCACCTTGCCGAAGCTCTTGCCAGCGTCGAAATGGCTGG
TCTGGAAGCGCAGCTTGCCGGCGCTCTGCTTGCCGCGCAGCTGCAGCCCATTCGGGCGCT
GCAGCGGAATGCCGTCGGCCAGGTTGTCCAGGCCGGAGGCCTGCACCAGCTCGTTGAGGA
AGCGGCTCACCTGGCGGGCGTTGCGGCTCGCTTCGGAGGTGCCCTTCTTGCCGTTGTCCA
GCTCCTCGATCACCTGCATGGGCAGGTAAACGTCGTGCTCCTCGAATTTGAACAGCGCGG
TCGGATCGTGCATCAGCACGTTGGTATCCAGCACGTAGATGCGCTTGCCTCGGGTCATCG
TCGATTCCTGGTTACGGACAGGGAAAAACCACCACGGCCTGCTGCCTGGCAGGGTGATGG
CAGACACAGTAGGCAGTGGGACTCACTTGGACTGGGAGGCCTTCAGTTCGGCGAGAACGG
CATCGGCATGGCCGGCGACCTTGACCTTGCGCCAGGACTGCACGATGCGGCTGTCGGGGG
AAATCAGGAAGGTGCTGCGTTCGATGCCACGTACCTGCTTGCCGTACATGTTCTTCATCT
TGATCACGTCGAAGGCGCTGCACAGCGCTTCGTCGCCATCGCTGACCAGGGGGAAGCCGA
AGCCCTGCCTGGCACAGAAATTGTCGTGCGACTTCACCGAATCGCGCGAGACGCCCAGCA
CGACCGCGCCGGCCTTCTTGAACTTCGGCAGCAGCGCGTTGAAGTCGATGCCTTCGGTGG
TGCAGCCGGGAGTGCTGTCCTTGGGGTAGAAGTACAGCACCAGCCACTGGCCGGCATAGT
CGCCGAGGGTGGCCTGGTCGCCACCGGACAGCGCCAGCGGCAGGGAGAGGGTGGTGCTGT
CCAGGGTATCGCCGTTGTTCATGAGGTCCTTCTGTCGAGCCTGGGTTCTTTCCAAGACAA
TTGCATGAAACGCCACGCGCCCGTGAGAGGCGCGCGAAAAATCAGGAATTCATTCAGAAC
TTCATCGGGTCCATGATCGCGTCCAGGTTGAGGTGGTCGCAGAACTCAAGGAAATCGTCG
CGCAGCGCGGCGATGTGCATGTTGGCCGGCACGCCGATGGTGACCTGTGCACTGAACATT
TCCGCACCGGTCTGCATGGCGCGGTAGCGCGTGCTCTGCAGGTTCTCGATGGTGATGCCC
TGGCGGTCGAAGAAGTCGGCCAGCTGGAACAGGATGCCCGGCTTGTCGGCGGCGATCACT
TCGACGATGTACGGCAGCAGGTTGGACTGCGCCTGCTTGGCGGCGGTGCGGTACCAGACC
AGCTTCAGGCCCTCCTCGCGCTCCAGCCGGGTCAGCATCGCCTCGAGCTTGGCCACCGAG
TCCCAGGAGCCGGTGGCCAGGGCGGTGACCGAGACATCGCGGCCGACCGTGGCCAGGCGT
GCGTCCACCAGGTTGCAGCCGCTGTCGGCGATGCGGCGGGTGACGGACAGCAGGGGGGAC
TCCGGATGCGTCGTATAGGCGTTGATCAGGAGGTGGTTTTCGCTCGGCGCGGGGCGCGGG
GTGGTGTCGGTCAAGGCGATTCCGGGTAATGCATGCATGAGTCTGAATGCCCGCCAGAGG
CGGGGATCCACCGGTGTCCAGCATACTTGCCCGTGCTTTCGCGCCGCAAGTAACATTCAG
GCCGCCCCCAGCCTTTCGTGGCGGGCGTTTCCCTTCCCAGCCAAGAGCAGCACGTCCTTG
TCCCTTTCCGGCCTCATCACCGCGCTGGCGACCCCGTTCCGGGCCGACGGCGCCCTCGAT
CCCGATGGTTGGCAGCGCCTGCTGCACCTGCAACTGGAGGGTGGCGTCCATGGCGTTGTC
GTGGCTGGCTCGACCGGCGAAGCGGCGACCCTGACCGATGCCGAGTACGACCAGCTGCTG
GCCAGCGCCGTCGAACGCATCGGCGGCCGCATCCCGGTCATGGCCGGCACCGGCCTGTCG
GGCACCGCCAAGACCATCGAACAGACCCGCCGTGCCGCCGCCCTTGGCGCCAGCCACGCA
CTGGTGGTCACCCCGCCGTACGTGCGGCCGACCCAGGCTGGCCTGATCGCGCACTATCGC
GCGGTGGCCGACCAGGGCGGGCTGCCGGTCGTGCTGTACAACGTGCCCGGCCGTACCGGC
TGCGACATGCAGCCGGAGACCGTGGCCGAGCTGGCCAGCCACCCCAATATCGTCGGCATC
AAGGAAGCGGTGGGTGACACCGGCCGGGTGCAGGCGCTGCTGGCGCTGCGCAGCCCGACG
TTCGCGGTGCTCAGTGGCGACGACGGCACCGCCGCGCGTTCGATCCGGGCTGGCATCGAT
GGCCTGATCTCGGTCGGTTCCAACGTGCTTCCGGGCGCGTATCGCCGGATGTGCGAGCTG
GCTGCCGCGCACGACCACGAAGCCACCGAGTCGTGGGACGCGCGCCTGCATCCCTTCCAT
GATTTCTGTGGCGTCGAACCCAACCCGATCCCGGTCAAGGCGCTGCTGCGCCGCATCGGC
ATCGGCCATGACCTGCGCCTGCCGCTGCTGCCGCTGTCGGCAGCACATCATCCCGCGGCC
GACCACCTTGCCGGCGACATCGCCGCCCTCGAAGCCCTTTCCAGCCACTGACCTTCCGTC
TTGGTCTGACCCAGGAGATTCACATGCGTCAATCCGTTTCCACTGTCCGCGTGCTGTCCT
ACGCCCTGCTTGCTGTAGCTGTTGCGGCCGGCACCACCGGCTGCTTCAAGCGTGGCGTCA
AGGGCGACTACGCCCTGGCCCCGGAAATGCGCCCGCTGGAAGTACCGCCGGACCTGAACC
TGCCCAACGCCACCACCGACAACAAGGTGCCGACACTGGCCTCGGCCACCAAGCCGGCGG
CGCCGGTCGCCGCAGCCCCGGCGGTGGGCAACACCGGTTTCACCATTGCCGGTGGCAAGG
ATGAAGCCTTCGCCAAGGTCGGTACCGCACTGGAAGGCGTGGAAGGCGTGACCATTGCCA
GCCGCGCGCAGCTGCTGGGCTCGTACGACGTGGCCTACGAAGGCAGCAACTTCCTGGTCC
GCGTGGTGGCGGTTGATGCAGGTGCCTACATCTCCGCGGTCGACCCGCGTGGCCTGCCGG
CCACCGCCGAAGCGCCGGTGAAGCTGATCGCCGCGCTGAAGGCGAAGCTGGCTCAGTAAG
GGTCGCCCTGGTAGAGGCCGACCTTGGTCGGCGCTTCCGTGCCAACCAAGGTTGGCACCT
ACCGGAAGACGTGCTTGGTAGAGGCCGACCTTGGTCGGCGCTTTTGTGCTAACCAAGGTT
GGCACCTACCGGAAGACGTGCCTTGGTAGAGGCCGACCTTGGTCGGCGCTTTTGTGCCAA
CCAAGGTTGGCACCTACCGAGAACAGAAAAGGGCGCCATGGGCGCCCTTTTCCGTTGCCG
CCGCGGGCGCTTCTCAGCGCTCCAGCAGCTTCAGCTTGTCCGGCTTGCCGTCCCATTCGC
CGGCGTCGGCGGGCGGGTCCTTGCGCACGGTCAGCACCGGCCATTCCTTCGCCAGCTCGG
CATTGAGGGCAACGAAGCCTTCCTGGCCGGCGGGGACGTCGTCCTCGGGGAAAATCGCGT
TGACCGGGCACTCCGGCTCGCAGAGGGTGCAGTCGATGCACTCATCCGGGTCGATCACCA
GGAAGTTCGGGCCTTCGTGGAAGCAATCCACGGGGCACACTTCCACGCAATCGGTGTGTT
TGCACTTGATGCAGTTTTCGGTGACGACAAAGGGCATGGGCTGGGGGTGGATCGATTCCT
GAACCCGCCAATTCTAGAACAGGTTGGCCCCCGGTGTCGGGATGGGACGGAAAACGGGCG
TCTGGCAGGCGCGGCCATTGGCGGCACGGCAGGGCGTGTGCGAGGCTGCGCGACAACCGG
TCCTGGTGGCCGGGCTCCCTTCCCAGCAGGATCGTCCATGTCCCAGGCCCCGTCCCGCAC
CGCCTCCCACGGTGGTGAAAACACGGCGTTCATCGTCCTGATCAGTTGCGTGGCCACGCT
TGGTGGCTTCCTGTTCGGCTTCGACAGTGGTGTCATCAACGGCACGGTCGATGGCCTGCG
CCAGGCCTTCAACTCCAGCGAGGCGGCGCTGGGTTTCGAAGTTGCCTCGATGCTGCTGGG
CTGCGCGGTCGGTGCATTCCTGGCCGGTTGGTTGGGCGACCGCCTGGGGCGCCGTGGTGT
CCTGATCGTGTCCGCGCTGATGTTCCTGGTCTCGGCGCTGGGCGCCGGGGCGGCCCACGC
GTCCTGGCTGTTCATCGCGGCCCGCGTGCTGGGCGGCTTTGCGGTGGGGGCGGCCAGCGT
GATGTCACCGGCCTACATCGCCGAAGTCGCCTCGGCGCGCTATCGCGGCCGGCTGGCCAC
GGTGCAGCAGATGGCCATCATCTGCGGTTTGTTCGCGGCCTTCCTCAGCAATTACCTGCT
GGCCCACGCTGCCGGCGCCTCGACCGAGCCGCTGTGGCTGGGCCATGAGGCGTGGCGCTG
GATGTTCTGGATGCAGGCGCTGCCCTCCGCGCTGTTCCTGCTGTTGCTGCTGGTGATTCC
GGAAAGCCCGCGCTTCCTGGTGCTGAAGGGCCGCCAGGGGCAGGCGAGGGCGGTGTTGTC
GCGACTGTACGGCGAGGCCGCTGCCCGGGCCAAGCAGGCCGAGATCGAAGCCAGCCTGGC
ACAGGACCAGCACAAGCCGCGCTTCGGCGACCTGCGCAGCAGGGCTACCGGCAGGCTGCG
CCCGATCCTCTGGGTGGGCATCGGCCTGGCCATGTTCCAGCAGCTGGTCGGCATCAACGT
GGTGTTCTACTACGGCGCGGTGCTGTGGCAGGCGGTGGGTTTCTCTGAAAGCGACGCACT
GCTGATCAATGTGCTGTCCGGCGCGCTGAGCATCGGCGCCTGCCTGCTCACCGTGCTGCT
GATCGACCGCATCGGGCGCCAGCCGCTGCTGTGGGTCGGCTCGGTCGGCATGTCGGTGGC
GCTGGTGCTGATGGTGGTGGCGTTTGCCAGCGGCAGCCTGGCCGGCGGGCGCCTGCAGCT
GTCCGATGGCATGGGACGGCTGGCGCTGGTCGCCGCCAACGTCTACGTGGTGTTCTTCAA
CATGTCCTGGGGCCCGGTGATGTGGGTGATGCTGGGCGAGATGTTCCCCAACCAGATCCG
CGGCCCGGCGTTGGCTGTTGCCGGTGCGGCGCAGTGGACGTCGAATTTCGCGATCACCGT
GACCTTTCCGATGCTGCTGGCCGGCATCGGCCTGGCCGGGGCCTATGGCATCTATACGGT
GGCGGCGATCCTCTCGATCTTCTTCGTGGTCCGCTACGTGCGCGAGACCAAGGGCAAGGA
GCTGGAGCAGATGGAAGGCTGACGGCGACTGGCTTCGGTTGCGTTCCGTTGGCGCCTGCT
TGTCCAGAGTGTGAGGGGGCAGGCTGATCTGGCCCCCTCCTGACAGTTTCATGGTGCGTG
CGGATGCGGCGAAGCGCTGGTCGGTTGTTGCCGCAGCTGGCGGGAAACCGTCCAGAGTCG
GTGGGGTCACCCAGGGCAGGACCGTTGGCGCCAAGGATGGCGCCATCGAGCCCCCATGGA
TGGGTTCACGGCGTGTCCTGCCCTGGGTGACCCCACCGGCTCGAGCCGATTGCAGGGAGG
CGCCAAAGCGACCAACCCGACCGCAATCACTGCAATCCCGGAAAACAGAAAAGCCCGCAC
AAGGCGGGCTTTTTCGGTTCCTGCTGCGGCGACTGGCGCTCCCTAGGGGACTCGAACCCC
TGTTTTAGCCTTGAGAGGGCCACGTCCTAACCACTAGACGAAGGGAGCGTAACTGTGTCG
CTGCCGAGGCAGGAGCGCTAGTATATGCACCTCGATGCCATTGGGCAATCCCGAAACTTC
AACCGGAAGCGCCAACATCATTTCCTCTGCTACATCACCGTTCAGCCTGCGCGTCATCCC
GCGCGACCAGCACACGATCTCCCGCAAGGACATCAGCCCGAACGCCCTGCGCGTGCTTTA
CCGCCTGCGCGATGCCGGCTTCGGCGCCTACCTTGTCGGCGGCGCGGTGCGCGATCTGCT
GGTCAATGGCCAACCCAAGGATTTCGACGTGGCCACCGACGCCACGCCCGAGCAGGTCAA
GCAGCTGTTCCGAAACTGCCGCCTGATCGGCCGCCGGTTCCGCCTCGCCCACGTAGTGTT
CGGTCGCGAAATCATCGAAGTCGCCACCTTCCGTGCCAACAGCGATGACGGCAGCGGCGA
CCGCGAGATGGAAAACGGCATGCTCGTGCGCGACAACGTGTACGGCACCATCGAAGACGA
CGCCATCCGCCGCGACTTCACCTGCAACGCCCTGTACTACGCCATCGAGGACTTCTCGGT
GCGCGACTACACCGGTGGCTTCGAGGACGTGCAGGCGCGCCTGATGAAGCTGATCGGCGA
CCCGGTGCAGCGCTACCAGGAAGACCCGGTACGCATGCTGCGAGCGGTGCGCCTGGCGGC
CAAGCTCGGCTTCCAGATCGAAGAGGGTACTGCCGCGCCGATCCCGCACCTGGCCGGCCT
GCTCAACGAAGCCGCGCCAGCGCGCCTGTTCGAGGAAGTGCTCAAGCTGTTCCTGTCCGG
ACACGGCGTGGCCAGCTTCGAAGGCCTTGAGCGTTACGGCCTGCTCGACGTGCTGTTCCC
GGAAAGCGCCAAGGCGCTGAAAGCCAACCGTACCGGCGCGCTGCGCCGCATGCTGGTCGA
GGGCCTGGCCAATACCGATGCGCGGGTGGCCAACGACGAACCGGTCTCGCCGGCGTTCCT
GTTCGCGCTGCTGCTGTGGCCGGCGTTCTGCCGTGCACAGGCGACCCTGCTCAAGCAGGG
CGTGGCACCGGAAGAGGCGCAGCGCCGCGCCGCCGACCGCGTCACCGTGCAGCAGTTGAG
CACCATCGCGCTGCCGCGCCGCTTCTCGCTGCCGATGCAGGAAATCTGGCTGCTGCAGTC
GCGCTTCAGCTCGCGCCAGCGCAAGCGCGTGTTCCGCACCCTGACCCATCCGCGCTTCCG
TGCCGCGTTCGATTTCCTCAGCCTGCGCCAGGTGGCGTCGTCCGAGCACGCCGCCGATGT
CGAGTTCTGGCGCGAAGCGCAGGCGCAGTCCGGTCGTGAGCTGGAGTCGTCGCTGGATGC
GATGCACAGCGAAGATGGCGATGACGAGAGCGGAGCGCCGCGCAAGCGCCGCCGTCGCCG
CCGTCGTCCGGGTGCCGCGGCCGGTGCAGCGGGCGAGTAAGCGATGACCCTTGCCTGGAT
CGGCCTCGGCGCCAACCTCGGCGACGCGGCCGCCACCGTCGGCGCGGCGATTGCCGCGCT
GGACGGCCTGCCCGGGACCCGGCTGCGCCAGGCCTCGCGGCTTTACGCAACGCCGGCCTG
GGGCAATGAAGACCAGCCGCCGTTCGTCAATGCGGTGGCCTCGGTCGAAACCACCTTGCC
GGCCGATGAGCTGCTGCAGGCCATGCTGGCGCTGGAGCAGCGCTTCGGTCGCACGCGTGA
TCCGGCAGTGCACTGGGGCCCGCGCGCGCTGGACCTGGACCTGCTGCTGTATGGTGCGCA
GGCGCTCGACCAGCCTGGGCTGAAGGTGCCGCATCCGTACCTGCACGAGCGTGCCTTCGT
GCTGGTGCCGCTGGCCGAAATCGCGCCGGAACTGACAATTCCTGGCCATGGACGCGTGCA
GGATGCAGTGATGCGGGTCGATGCCTGCGGGATCGCGCCGATAGGGTGATAATGCCCGGG
TTATCTCCCCCGGTTATCAGCACATGAGCACCCACGCAGACAGCAAGCCCTGGACCGTTC
CCGCCCTGGCCGAGGCCAAGCGCAATGGCCAGAAGCTGGTCATGTTGACCGCCTACGACG
CCGGCTTCGCCCGCACCTTCGATGCCAACGGCGTCGATCTGATCCTGATCGGCGATTCGC
TGGGCATGGTCGTGCAGGGTCATGATTCGACCCTGCCGGTGACCGTGGCCGACATGGTCT
ACCACACCCGGGCCGTGGCCCGCGTGCTGCAGCGTGCGCTGCTGGTGGCCGACCTGCCGT
TCGGCGCCGATGCCACCCCGGAACGCGCGCTGGATGCCTCGCTGCAGCTGCTGCAGGCCG
GTGCCGAGATGGTCAAGATCGAAGGTGCCGGCTTCAAGGTCGACATCATCCGCTACCTGG
TCGAGCGCGAGATTCCGGTCTGCGCGCACCTCGGCCTGACCCCGCAGTCGGTGCTGCGAC
TGGGCGGCTTCAAGATCCAGGGCCGCGGCGATGCTGCGCGCCAGCTGGTGGAGGACGCCA
GGGCCGTGGCCGCCGCAGGCGCCAGCATCATGGTGCTTGAATGCGTGCCGACCCCGGTCG
CTGCCGAGGTGACCGCTGCGGTGGATGTGCCGACCATCGGCATTGGCGCGGGCCCGCAGT
GCGATGGCCAGGTGCTGGTGCTGCACGATTTCCTCGGCCTGGACAGTGGCCATCGCCGTC
CCAAGTTCGTCAAGGATTTCCTTGCCGAAGGTGGCTCGGTGGCCGGTGCCACCCGCGCCT
TTGCCGACGCGGTGCGCGACGGCAGCTTCCCCGACGAACAGCACGCCTACGCCCAATGAT
CCAGACCTTCAACGAGCTCGGCGCGTTGCGCGAGCAGATCGCCCAGTGGAAGCGTGAGGG
CCTGCGCGTGGCGCTGGTGCCGACCATGGGCAACCTGCATGGGGGGCACCATTCGCTGGT
GACCCTGGCCCGCCAGTACGCCGACAAGGTGGTGGCGAGCATCTTCGTCAATCCGACCCA
GTTCGGCCCCAACGAGGATTTCAGTCGCTACCCGCGCACGCCCGAGGCCGACGTGGCCGG
GCTGGAGCAGGTCGGCTGCGATGCCGTGTGGCTGCCCAGCGTGGAGACGATGTATCCGCT
GGGCGTGGACAGGACCACGCGCATGCACGCGCCGGGTGTCAGTGAAGTGCTGGAAGGCGC
CAGCCGCCCGGGGCACTTCGATGGCGTCTGCACGGTGGTGGCGCGCCTGTTCCTGCAGGT
GCAGCCGGACGTGGCCGTGTTCGGCCGCAAGGACTACCAGCAGCTCGCCGTGATCAGGCA
GATGGTGGCCGAGCTGTCGTTCCCGATCCAGATCGTCGGTGCTGAGATCGTGCGCGACGA
GGATGGCCTGGCCAAGAGTTCGCGCAACCAGTACCTGAGCGACGAACAGCGCCCGGTCGC
GACCACCATCCACCGCACCCTGCTGGGCATGCGCGAGGGCTACGTGGCGGGGCAGGCACG
TGATCGCATCGAAGCCGACGCCACGGCCGCATTGCAGGCAGCCGGGTTCCAGGTCGACTA
CGCGGTGCTGCGCACCCCGGAGCTGGTCGAGCCGACCTTCGACGGCGGTGGCCGCGTGGC
GCTGATTGCCGCGCGCCTGGGAACCACCCGGTTGATCGACAACCTGGAGTTCTGAGTTCC
GGCGGCGCCGCGCGATGCATGGGGTCAGATCCCTTTTTCCAGGGGAAAAGGGTTCTGACC
CCGGTTTCACCGCCTACCTGAACAGGTTGCCGGCCGTGATGCCCCGCGCTGCGCGGGTGC
TAGAATCCGCTCTTTCCTTTGCCGTTGCAGCGCCCCCATGCACCTGTCCCTGCTCAAGAC
CAAGATCCATCGCGCCACCGTCACCCATTCCGAGCTGAACTACGAAGGCTCGATCGCCAT
CGATGACAACCTGCTGGCTGCCACCGGCATCCGCGAGTTCGAGCAGGTGCACATCTGGGA
CGTGACCAATGGTGCGCGTTTCTCGACCTATGCCATCCGCGCCGAAGCCGGCAGCGGCGT
TGTCTCGCTCAACGGTGGCGCCGCGCGCCACGTGCAGGTCGGTGACATCATCATCATCGC
CGCGTTCGCCAGCATGACCGAGCAGGAAGCTGACAGCTTCAGGCCGAAGCTGGTGTACGT
TGATGGCAACAACCAGATCACCCACACCAACGACACGATCCCGACCCAGGCCGCATGACA
ACGAACAACGGATTCGACTCGCTGCATTCCCACGCCCAGCGCCTGAAGGGCGCAAGCATT
CCCAGCCTGCTCGCCGCCGAACCCGGCCGTGTACAGGAGCTGGCGCTGCGGGTCGGTCCG
TTGTACGTCAATTTCGCCCGGCAGAAATACGATGCCGCGGCGTTGCAGGCGCTGTTGGCG
CTGGCTGCCGAGCGTGATGTCGGTGGTGCCATCACGCGCCTGTTCCGCGGCGAACAGGTC
AACCTGACCGAAGGGCGCGCCGCGCTGCATACCGCGCTGCGCGGCGATGTGGTCGATGCG
CCGGTGGCGGCCGAGGCCTATGCCACCGCGCGCGCGATCCGCCAGCGCATGGGCGTGCTG
GTGCGCGCGCTGGAAGACAGTGGCGTGACCGATGTGGTCAGCGTCGGCATCGGTGGTTCC
GACCTTGGCCCGCGCCTGGTCGCCGACGCGCTGCGTCCGGTCAGCGGTGCGCGCCTGCGC
GTGCATTTCGTCTCGAACGTGGACGGCGCCGCCATGCAGCGCACGCTGGCCACGCTGGAT
CCGGCCAAGACCGCCGGCATCCTCATCTCCAAGACCTTCGGTACGCAGGAAACGCTGCTC
AACGGCCAGATCCTGCACGACTGGCTGGGCGGCAGCGAGCGCCTGTATGCAGTCAGCGCC
AATCCGGATCGCGCCGCCAAGGCCTTCGCGATCGCCGCCGATCGCGTACTGCCGATGTGG
GACTGGGTGGGTGGCCGCTATTCGCTGTGGTCGGCGGTCGGTTTCCCGATCGCGTTGGCG
ATCGGCTTCGAGCGCTTTGAGCAGCTGCTGGAAGGCGCCGCACAGATGGATGCGCATGCG
CTGGATGCACCGCTGGAGCGCAACCTGCCGGTGCTGCATGGCCTGACCGACATCTGGAAC
CGCAACCTGCTGGGCCATGCCACGCATGCGGTGATGACCTACGACCAGCGTCTGGCGCTG
CTGCCGGCCTACCTGCAGCAGCTGGTGATGGAAAGCCTGGGCAAGCGCGTGCAGCGTGAT
GGTGCGCCGGTCACCACCGACACCGTGCCGGTGTGGTGGGGTGGGGCAGGCACCGATGTG
CAGCACAGCTTCTTCCAGGCGCTGCACCAGGGCACCAGCGTCGTTCCGGCCGACTTCATC
GGCTGTGTGCACAACGATGATCCCTACACGATCAATCACCAGGCCCTGCTGGCCAACCTG
TTGGCACAGACCGAGGCGCTGGCCAATGGCCAGAGCAGCGACGATCCGCACCGTGATTAC
CCGGGCGGGCGGCCGAGCACGCTGATCCTGCTCGACGCGCTCACGCCGCAGGCACTGGGT
GCGCTGATCGCCATGTACGAACACGCCGTGTACGTGCAGTCGGTGATCTGGAACATCAAC
GCGTTCGACCAGTTCGGTGTCGAGCTCGGCAAGCAACTGGCCAGTGGCCTGCTGCCGGCG
CTGCAGGGCGAGGATGTGGCGGTTGCCGATCCGATGACCCGCGAGATCCTGGCGCAGCTG
AAGCGCTGATGCTCTGGTAGTGCCGGCCGCTGGCCGGCATCCAGGTGATGCTTCAATCGT
TCATGAGGTTGCCGGCCAGCGGCCGGCACTACCGCAGCAGATGGGTTGCCGGCCAGCGGC
CGGCACTACCGCAGCGGATGGGTTGCCGGCCAGCGGCCGGCACTACCGCGTCACCGGCTC
GGGTCGCGCTCCGGGCTTGGCCGCTTGGCCAGTTTGCGCTGCAGCGAGCGCCGGTGCATG
CCGAGCAGGCGCGCGGCCGCTGACACATTGCCGCCGGTCTCGTGCATCGCCTGCTGGATG
TGTTCCCACTGCAGGCGGCTGATCGGCGTCATCGCATCGGGCACTTCCATTTCGCCATCG
TCGGCCGGGCCGTCGTCTTCCTCGCCGAGGGCGCGCAGGATCATCGGCACCGTGGCCGGC
TTCGGCAGGTAATCATCCGCACCCAGCTTGATCGCCTCCACCGCGGTGGCGATGCTGGCG
TAGCCGGTCACCAGCAGGATCCGCATGTCCGCGCGCAGCGCGCGCAGCGGCTGGATCAGT
GCCAGGCCGGAATCGCTGCCCAGCTTCAGGTCGATCAGCGCGAACGCCGGTGGATGCTGC
CGGGCCAGCGCCAGCGCACTGGCGGCATCCTGTGCGGTCTGCGTTTCAAGCCCCTTGCGG
GCCAGGCTGCGTTGCAGGGTACGCAGGTACAGCTCGTCGTCGTCGACCAGCAGGCCCAGG
GTGGAATGGTGAAGGCTCATGGGGTGTCCTCGCGTGGGGCCAGCGGCAGGCGGAAGCCGA
CGCGGCTGCCGGCCCCCTGGGCCGGGCGCATCCACATCTCGCCGTCGAGGCGTTCGATGG
TGGCATGGGACAGGGCCAGGCCGACGCCCATGCCCTCGCTCTTGCTGCTGCCGAACAGCT
TGCCCGGCAGCACGGCGGCACGGGCGTCGAAGCCATGGCCGTAGTCGCGGACTTCGCCGA
TCAGGTCGTCGCCTTCGATGCGCAGGTCCAGGTCCACGCGTGGCCGGCCGGCTTTCTCGC
CGGCATCGGCGGCGTTGTTGAGCAGGACCATCAGCAGATGGCCTACGCCCGGGTCCAGCG
GCAGCCGCAGCGGCGCATCATCGTTGCGGTGCAGGTCGATGGTCGGCCGCACCAGGCGCC
ATTGCTCAAGCACCTGCTGTGCGCTGGAATGGCTGCGGCCCGGTGCGTCGGCCGAGGCCG
GAGCAGCCAGCGCCAGCACGCGCTCCCGGCACTGCACCAGCAGCTCGCGCAGGGTTTCCA
TGTCCTCGCGCACTTCCGGCTCTTCGCTGCGCTCGGCCACATCGTCGGCGAGCAGGGTCA
TGGTCGCCAGCGGCGTGTTCAGTTCATGCGCCACCGAGGCGGCATGGGTGGCCAGCGCGA
CGATGCCCTCGTTGCGGGCGAAGCGCTCGCGCAGTGCCGACAGTTCCAGTTCGCGCTCCC
GCAGGGCCAGCGCCAGCCGGGTGGAGAAGGCCAGTACCACCGCGGCGGAGATCAGGAAGT
TGGCGACCACGCCCCAGCGATTCAGGTCCTGCGCGCGGAAATAACCGTCCGGCAATGGCT
GGCCGAAGATGCCGCTGGCGGCGTAGCCGAGCAGGCAGGCCAGTGCGACCGCCAATGCCC
AGCGCAGGGGCAGGGCGAACGCGGCCAGCGCGATCAGGATCAGGAACAGCGAGCTGAACG
GGTTGGCCATGCCGCCGCTCCAGCCGACCATCCAGGTCAGGATGATCACGTCCACCAGGA
TGTGGCCGAACGCGGTCAGCGGTGCGGTGTCAGCCGCGTCCGGACGCAACTGGGTATAGA
TGTTGAACAGGGCCAGCACCGCCACGCCGGCCCATAGCGGCAGCTGCGGCAACGGCAGGC
CCAGCACCCAGGTGGCAACCAGGATGGTGGCGGCCTGGCCGCCTACGGCAAGCCAGCGCA
GGCTGCACAGGGTACGGAGAAACGGGGCGTCGGGACCGGTCATTCACGCTCATCGTATGC
GTTCACGGGCGGCTGTGCCTGCGACAATCGGCCGCAGCCGTGCCACCGGCTGAATGCGAG
TCACCCGGAATGCGGGGGCGGGCGGTAGAATGCGCCCATGCATGACGCCGTCACCCGCCC
GACTCCTCCCTCCGATGCCACCTCCTGGCCCCGCCGCCAGACCCATGCCGTGCAGATCGG
CGGGGTCACCGTAGGCGGAGGCAAGCCGGTCGTGGTGCAGTCGATGACCAACACCGACAC
GTCCGACGTGGCCTCCAGCGTGAAGCAGGTGGCCGAGCTGTGGCGGGCCGGTTCGGAAAT
GGTGCGTTTGACCGTCAATACCGTGGAAGCCGCTGCGGCGATCCCGCGCATCGTCGACAA
GCTGGCGATGATGGGCATCGACGTGCCGCTGATCGGTGATTTCCACTACAACGGCCACCA
GCTGCTGACCGCCGAGCCGGCATGTGCCGAAGCGCTGGCCAAGTACCGCATCAATCCGGG
CAACGTCGGCTTCGGCAAGAAGAAGGATCTGCAGTTCGCTCAGTTGATCGAGTTCGCGAT
CCGCTACAACAAGCCGGTGCGCATCGGTGCCAACTGGGGCTCGCTGGACCAGGCCCTGGC
GGCGAAGTTGATGGACGAGAACAACCTGCGCGAGCAGCCCTGGGATGCCGGTCGCGTGCT
GCGCGAGGCGCTGATCCGTTCGGCGCTGGATTCGGCCGAGCAGGCGGTGGAGCTCGGCCT
GCCGCGCGATCGCATCGTGCTGTCGGCCAAGGTCAGTGGCGTGCAGGAGCTGATCGCGGT
GTACCGCGACCTGGCCCAGCGCTCCGATTTTGCCCTGCACCTGGGCCTGACCGAGGCCGG
TATCGGCAGCAAGGGCATCGTCGCCTCGTCGGCGGCGTTGGGCGTGCTGCTGCAGGAAGG
CATCGGTGACACCATCCGCATCTCGCTGACCCCGGAACCGGGCCAGTCGCGCACGCAGGA
AGTGATCGTCGCCCAGGAACTGCTGCAGACCACCGGCCAGCGTGCCTTCACGCCGCTGGT
CACGGCTTGTCCGGGCTGCGGCCGCACCACCTCCGAGTTCTTCCAGGAACTGGCCAAGGT
GGTGCAGAACCACGTGCGCGAGAAGATGCCGCTGTGGAAGATCCACCATCCGGGTGCGGA
GAACATGACCCTGGCGGTGATGGGCTGCATCGTCAATGGGCCGGGTGAGTCGCGGCACGC
CAACATCGGTATTTCCCTGCCGGGCACCGGTGAAACCCCGGCCGCGCCCGTGTTCGTCGA
TGGCGAGAAGAAGGTGACCCTGCGTGGCGAGAACATCGCCCAGGAGTTCGTCGCCCTGAT
CGACGATTACGTCGAACACAAATATGTCCGAAGCGCCGGATAAGCCTGCGATCCTCGCTG
CGCCGGAGTCCGCCTCCGGTTTCCGCCACTGGATGGCGCACAATGCCTGGCGCCTGGTGC
TGCTGTTCGGTGGCGTGCTGCTGCCGTTGGCGGGTTTCGTCGCGCTGGCCGACGAAGTGC
ACGAGTTTGAATCGTTCCATTTCGATGCGCCGCTGCTGTGGCAGATGCATGGCCTGCACT
CACCGCTGCTGGACCGCTTCTTCGTGCTCATTTCCAGGCTGGGCTACGAATGGTTCCTGA
TTCCCGCCGACGTGCTGATCATCGGCGTGCTGCTGGGCTACCGGCGTTGGCGTGAGGCCA
CCTTCGTGGCGGTCAGCTTCGTCGGCTCGGCGCTGCTGAACATGGGCAGCAAGCATTTCT
TCCAGCGCCAGCGCCCCAGCCTGTGGGAATCGATCGCGCCGGAATCGACGTTCAGCTTTC
CCAGCGGCCACGCGATGGGCTCGATGACCCTGGCCGTGACCCTGGTGCTGCTGGCCTGGA
ACACCCGCTGGCGCTGGCCGGTGCTGCTGCTGGCGCCCGCGTTCAGCCTGCTGGTCAGCG
TCTCCCGGGTCTATCTGGGCGTGCATTACCCCTCCGATATCCTGGCCGGATGGTGTGCCG
CGCTGGTTTGGGTGGTAGGGTGCTATCTGGTCATGTTCAGTCGCCGGCATCCTTGGCGAC
GTCAGGATTCGCCGCCAGCGACGGCCAGCGAAGCATCATCACAGGGGGATTGACGTGGAT
GGCCCCTCCGGGGCGTCTACGTGATAGATCAGTTGTTTCGTTGCAGCAGGTTCTGCAAGA
CAGGGGGCAAGCACAACGCGCGGTACTGTGATGCGCAAGGCAGAATGCCCGGGTCGCATC
TCGAACGCGCTTGCAGGGGTATCGGCGCCCTGCCTAGCTTGACCTGCAATGGCCGCATTC
GAAGAGGTACGTGAATGACGATTCGAGTCTACCTGGTGGATGACCACGCACTGGTCCGCA
CCGGGATGAAGATGATCCTGTCGGGGGAGACCGACATCGAGGTGGTGGGCGAAGCCGAGA
CCGGCGAAGATGCGCTGCGCGACGTCCGCCAGTTGCTGCCGGACGTGGTGCTGTGCGACC
TGCACCTGCCCGGCGTGAGTGGCATGGAGGTGACCGAGCGCATCGTCCGCAGCCATCGCA
ACACCCGCGTGGTGATCGTGTCGGTGCTGGAAGACGGGCCGCTGCCGAAGCGCTTGCTGG
AAGCCGGGGCTGCGGGCTACATCGGCAAGGGCTGCGATGCACAGGAGCTGCTGCGTGCGG
TGCGCGATGTGGCCATGGGCCGTCGCTACCTGGGCACCAGCATCGCGCAGAACCTGGCCT
TGTCGACCGTTGAAGGCAACGGCTCTCCATTCGACAGCCTGTCGCCGCGCGAGCTGGAAG
TGGCGTTGCTGCTGACCCAGGGCCTGCGCCAGGAAGACATCGCGCGGCGCCTGAGCCTGA
GCGCGAAGACAGTGAACACGCACAAGGCGCGGCTGTTCGAGAAGATGGGGATCCACGACA
ACATCGCGCTGGCGCGCATGGCCAGCCAGTACGGGCTGGTGGATCCGGCACGGCCGCTGT
AAGGGATTCGGCCAACGGCTGAGCCCTCCGCAGGGCCACCGACAGGTTCCGTGCGCCGTC
ACTGCCGATAGAGGAAATGTAGAGCCGAGCCTATGCTCGGCTGCTTTCCGGCCTGCGGGC
GCGGAGCCGAGCGTGGGCTCGGCTCTACAGCTGTGTCGGGCTCAGTGGCCGCGTACGCGC
TTGATGATCTTCGCGGCGTCGGCGGCGCTGGCGCGCACCTTGTCCCACTGACCGTCGGCG
ATCCAGCTGCCCGGCACCATCCACGAACCGCCGATGCAGACCACGTTCTTCTGCTCGAGG
TACTCGGCGGCGGTGTTTTCGGTGATGCCGCCGGTCGGGCACAGCTTGAGGTCGGCAACC
GGGCCGGCCAGACCCTTGATCATCGCCAGCCCCCCCACGGCGGTGGCAGGGAACAGCTTG
CACACGCGGAAGCCGCGCGCATACAGCGACAGCAGTTCGGTCGGCGTGGCCGCACCCGGC
ACTACCGGCAGCGGTGCCGCCGCCAGCGCATCGGCCAGCGCCGGTGGCGTACCCGGGGTC
ACCAGGAAGTCCGCGCCCGCATCGATCGACTGCTGCATCTGCTCCACGGTCAGCACCGTG
CCGGCGCCCACCACCACGTCCGGCAGCTCGCGCTTGAGCATCGCCAATGCTTCCATCGCC
ACTGGCGTACGCAGCGTCAACTCGATCGCCGGCAGGCCACCTTCCAGCAACGCCGCACTG
ACCGCACGCGCCTGGTCCAGCGTATGAATCGTCACCACCGGCAGGATGCCCGCCGCACGC
AACAGCTCCGCCGCCTTCACCTGATGTTGTTCGATACCCATGCTTTTGCCCTTGCCTTTG
CTCTTCTTGATTCAGTGGCCGCAGCGCAAATGACGCGCCGGGAATTGTCCAGGGCGCTCT
ACTGCCCAGGCCGGGAAGCCTGCCGCGGCTTTTCGCTTCAGGCGTCTTTTGCCTCATGCG
GCGCCGCCGCCGCTGCGGCATCGTGCCCCAGCTCGTACTCCGCGTCGTATTCCCACGGCC
CGCCATCGGCCGCCGCCGGCCCGCACGAAATCGAAATCGCACCCTGATCGGCCGGCCCCA
CCACGCGTCGGTTGATCGCGAACAGGTTGCGGCCCAGGTCATGCGCGGCAGGCGCCGTGT
TCGGGGCCAGCGGACGCGCGGCCCACTCGGCCGCGTCCACCAGCACTTCCAGCGTGCCGG
CCTCACCATCGAGGCGGATCATGTCGCCTTCGCGGACCTTGGCCAGCGGACCACCGCGTG
CCGCTTCCGGCGTCACATGGATCGCCGCCGGAATCTTGCCCGAGGCGCCGGACAGGCGGC
CGTCGGTGACCAGTGCCACGCGCCGGCCCTGGTTCTGCAGCAGCCCCAGCAGCGGCGCCA
GCGAATGCAGTTCCGGCATGCCGTTGGCACGCGGGCCCTGGTAACGCACCACCGCCACGA
AGTGCTCGGGCAGCAGGCCGCCGGCATGCAGCTTGTTCAGCACCTGCGGCGCATCGACAA
CCACGGCCGGTGCTTCGATCGTGCGGTACTGCGGCTTCACCGCCGACAGCTTGATCAGCG
ACTTGCCCAGGTTGCCGCGCAGCAGGCGCAGGCCGCCCTGGTGCTCGAACGGATTGTCGA
CGCCACGCACCACTTCGTCATCGGCGCTGTGTTGCAGGCCCGGCAGGTAGACCAGCTGGC
CGTCGCGCAGCTGCGGCTCGCGCGCGTAGTCGGCCATGCCGCCGCGCGCCACGCTGACCA
GGTCACCGTGCATCAGGCCCGCCCTGATCAGCTCGCCGAACACGAAGGCCGGTCCGCCAG
CGGCCGCGAAACGGTTCACGTCGGCCTCGCCGTTCGGATAGACGCGGGCCAGCAGCGGAA
TCAGCTGCGACAGTTCGTCGAAGTCGTCCCAGGTCAGCACGATGCCGGCGGCACGCGCCA
CTGCGATCCAGTGGATGGTGTGGTTGGTCGAACCGCCGGTGGCCATCAGCGCGATGACCG
CGTTGATGATCGCGCGCTCATCGATGATCCGGCCCAGCGGACGGAAGTCGTCGCCGAGCG
CGGTGATGTCCAGTGCACGTTCGGTGGCTTCGCGGGTGAGGGCGTCGCGCAGCGGCGTGC
CCGGATTGACGAACGATGCGCCCGGCAGCTGCACGCCCATCGCTTCCAGCAGCACCTGGT
TGGAATTGGCGGTGCCGTAGAAGGTGCAGGTGCCGGCGCCGTGGTACGAGGCGGACTCGG
CTTCCAGCAGCTCTTCGCGGGTGGCTTCGCCGGCGGCATAGCGCTCGCGCACTTCCGCCT
TCTGCTTGTTCGGGATGCCCGGGGTCATCGGGCCAGCCGGCACGAACACCGCCGGCAGGT
GGCCGAAGGCCAGCGCGCCGATCAGCAGGCCCGGCACGATCTTGTCGCACACGCCGAGGT
AGACGGTGGTATCGAACATGTCATGGCTGAGGCCGATCGCAGTGGCCTGGGCGATCACAT
CGCGCGAGAACAGCGACAGTTCCATGCCGCCGCGGCCCTGGGTGACGCCGTCGCACATCG
CCGGCACGCCGCCGGCCACCTGTGCCGTAGCACCCAGCTCGCGGGCGATCTCGCGGATCT
GCTCGGGATAGGTCTCGAACGGCTGGTGCGCCGACAACATGTCGTTGTAGGCGGTGATGA
TGCCCAGGTTCGGCGTCACGCCGCCCCGCAGGCGGCTCTTGTCGGTACCGCCACAGGCGG
CGAATCCATGGGCGAGGTTGCCGCAGCTCAGGCGGCTGCGGAACGGGCCTTCGCGCAGGG
AGGCGTCGATCGCGGCCAGGTAGGCGGCACGCGAGGCGGCGCTGCGGCGGATGACACGCT
CAGTGATGGCTTGCAATTGCGGATGGAGGCTCATTGGCTACCGGCGTTCAAGGTGGCGAG
AGGCAAGCGGCGGCAGGGCACCGCCGCCGACATCAATCAGCCCAGTGGACGCGCAGGCGC
GCGCCTTCCAGGTTGATCGCGTTGAGGATCGGATACTGCTGGGCGTCGTTGCTGTCCAAC
GCTTGGCGCAGCACCTGCAGCTTCTGCTTGCCGCGCAGCAGCAGCAGGCGCTGTCGGCAC
TGGCGCAGCCCATGCGGGGTCAGCGTGATGCGCAGCGGCCACTGGTTCGCACCCGGGCAG
CCGGTGGCATCCAGCGCGGCATAGGGCAGGGTGCTTTCCAGTGCGCGGGCGAGGTCCTTC
GAGCCCGGGAACAGCGAGGCGGTGTGGCCGTCGTTGCCCATGCCCAGTGCCACCAGGCTC
GGCGGCTGGCTGTGCTGTGCCTGCAGGTTGGCGGTGTACACGCATTCGGGCAGGGGCTTG
CCGATCCGCACCAGTGGATCGAAATGCGCACCCTCGGCGCGTTTCAGCAGGTGCTCGCGC
ACCAGCCAGGCATTGCTGTCGCGATCCTGCGGCGACAGCCAGCGCTCGTCGGCCAGGCTC
ACTTCCACCCGGTCCCAGTGCACGTCCAACTCGGCCAGCGCCTGGTAGACCGGCGCCGGT
GTAGTGCCGCCAGACAGCAGGATGCGGGCGCGGCCCACTTCGTTGATGTCGTGGTTGAGG
GTGTGCGCCATCTCGGCGGCAACGGCTTCGATCCAGCCATCGGCATCGCCATGGTTGATG
AACTCGATGCGGTCGTCGTGGAAGGTGGTGGGGCTCATGCGGCAACTCCAGGTGCGTCAC
GTTCGGCGTCGGCGGCATAGGCGGCGGCGCCCAGCAGTCCGGCGTGGGGATGCATCACCG
CCAACGAGGGCACGCGCGCCATGATGGAAGAGAACCGGCCCTTGTGCTCGAAGCGCTGGC
GGAAACCGGAGTGCTGCAGCGAATCGAGCATCTTCGGGGTCAGCCCGCCGGTCAGGAACA
CGCCGTCCCAGGCGCCCTGGGTCAGCACCAGATCGCCAGCAATGGCGCCGAACACGGCGC
AGAACACATCCACGGTGCGCATCGCCTGCGGATCGCCGTGCAGGGCGCGGGCGGTCACGT
CCACCGGCTGCAGCTGGCCCGGATCGATGCCGGCCATCTCGCACACGGCGCGATGGATGT
TGACCAGGCCGGGGCCGCAGATCAGGCGCTCGTTGGAGACGCGGCCGAACTGCTCGGACA
GGATCTCCAGGATGCGGATCTCTTCCGGGGTTCCCGGCGGGAAGCTGACATGGCCGCCTT
CGGTTTCCAGCGGATAGCAACGGCCGTGGCGCATGATCAGGCCGCCGACGCCGAGACCGG
TACCGGGCCCGATCACCGCGTAGTTGCGTGGCTGGCCGGGCTTGCCCGGTACCCAGGCAG
CCCCGCCGACCTGGACCACGTCATCGGGCTGCAGCAGCGAAATCGCCATCGCCTGTGCGG
CGAAGTCGTTGATCAGGTGCAGTTCGTCGAACCCGAGCATGGCAGCGGTGCGGCTGCGCG
AGATTACCCACGGATGGTTGGTGATGCGTGCTTCGTCACCATCCACGCGACCGGCCACGG
CGAACACGCCGCGGCTTGCCGTGGCGCCGATCTGTTCCAGATGGTGGCGCGCGGCATCAC
CCAGCGACGGGAACTCCGCCACCGCGTACTCGCGGATGCTGTCCTTCTGCAGCGGTGCGT
CCAGCGAGGTGTCGGCCAGGGCGAAGCGCGCGTTGGTGCCACCGATGTCGGCGACCAGCA
CTGGCTGCGAGCTGGCACTCATGCCGACGCTCCGCTGTCGGGCGCGTCCAGGTCCTGCGG
CAGGAACCCGCCCGCATTGCCCGGGCCCCATTGGCCGGCGGGGTAGGGCTCCAGCGGCAG
CTTGGCGTCCTTCCAGGCGTCGGCGACGCTGTCGATCCAGGCCCAGGCCGCACGCACTTC
GTCATCGCGCACGAACAGCGTGTGGTTGCCGTTGAAGGCATCCAGGAACAAGCGTTCGTA
AGCGATACGGCGGTGCAGGCCGGTCGGCACCGACAGTTCCAGCTCCAGCGGATGCAGCTC
CAGCGCGCCCCATTCCGGGCCTGCCAGGCTGCTCATCAGGCCCAGTTCGATGTTTTCCTG
CGGCTGCAGCTGGAACACCAGGCGGTTCGGTGCGGCCTGCGCGCGCTGCGGGCGCTCGAA
CAGCCAGTGGGTGACCGGCTTCAGCGTGACCACCACGCGGGTGGTGCGCTCGGGCAGGCG
CTTGCCGGTGACCAGGTGGAACGGCACGCCGCTCCAGCGCCAGTTGTCGATATGCGCGGT
GACACCGGCGAAGGTTTCCACGTCGCTGCCTTCCGGCGGCTGGTAGGCCTGTGCCGGCTG
GCCATTGATGGTGCCGGCGGTGTAGCGGCCACGGATGCTGTCACGCGCGGCGTGCCGGGC
ATCGAGCGGGCGCAGGGCGCGCAGCACCTTGACCTTCTCGTCGCGGATGCGATCGGCTTC
CAGCGATGCCGGCGGTTCCATCGCCACCATGCACAGCAGCTGCAGGATGTGGCTCTGCAC
CATGTCGCGCAGCGCGCCGGAGCGGGCGTAATAGGCATCGCGGCCATCCACGCCTTCGCT
TTCGGCCACCAGGATGTGCACCGATTCGATGTAGTTGCGGTTCCACACCGCTTCCAGCAG
CGTGTTGCCGAAGCGCAGTGCGATCAGGTTCTGCACCGCGGCCTTGCCCAGGTAGTGGTC
GAGGCGGAACACGCGGTCCTCGTCGATCCACTGGCCGATGGTGCTGATGATTTCCTCGGC
GCTCTCGCTGTCGCTGCCGATCGGCTTTTCCAGCATCAGGCGTGCCGGCGCGGCGAGGGC
GCCGCCCTTGGCCAGGCCTTCGCAGGTGGAGATGTACAGGCCCGGCGGGATGGCGAGGTA
GCTGACGCACTTGCGGTGCACGAGGTCGGCGACCGCGGCGGCAACCGAGTCGACGTCGCG
CAGGTCCACAGAGCGGTAGTCGATGCGACGCAGCAGGGCGCTGATGTCGTCCTGCGTGGC
CATCGGCATGGCCTGCTGCAGGCGCGGCCGCAGGATGTCATGGAAGGCTTCGGTGTCATG
CCCGGACAGGGCCAGCGCACGGATGCGGAAGTCCTCCGGCAGCAGGCCGTCGCCAAGCAG
GCGAAGCAGCGAAGGGAACAGGTAGCGCTGGGCCAGATCACCTGTGGCACCGAACAGGAA
GAGGGTGTCGTGCATCGCTCGAGTTTCAGATCCGGGTGACATCGTTGTCAATCGCTTCAT
GGCTGGGTTCGGGGGACATCCGCGCAACTGCCTGTCCGAGGTTCGTCAGGGGCGTTCTCC
GGGGTGCCGGAAGACCGTTCCATTCGAAACCACTGCCTCGGCGGAACCTTCGTTCAACCG
CCGACGCAGATCGGTGCGCACCGATCATCGGATAGTGCCACGTGAAAACGTTTACATGGC
AGAATGGGCAACTGTATTCGATTGCAGTGCTCGCCGTCATGCGGCAAGCGCGCAATCATC
ACTGCCATCGGGAGGGCCGAGGCAGTCCCAAAAGACAGCCCGGCTTCGGGCGGACCGGAT
AGGTGATATGGCAAAAGTGCAGTTGCAGGGTGTGCGCAAGGTCTATGACAACGGCCAGGT
CGCGGTGAAGGACGCCAGCTTCGAGGTCGCCGATGGCGAGCTGATGGTGCTGGTCGGCCC
GTCCGGCTGTGGCAAGTCGACCCTGCTGCGGATGGTGGCTGGCCTGGAGGAGATCAGCGG
CGGCACGCTGACCATCGGTGATCGCGTGGTCAACGACGTGGCGCCGAAGGATCGCGACAT
CGCGATGGTGTTCCAGAGTTATGCGCTGTACCCGCACATGACCGTGGCCGAGAACCTGGC
CTTTGGCCTGAAGCTGCGCGGTCACGACAAGGCGACCATCGACAAGCGCATCGCCGAGGC
GGCGCAGACGCTGGGCCTGACCGAGATGATGGACAAGCTGCCCAAGGCGATGTCCGGTGG
CCAGCGCCAGCGTGTCGCGCTGGGCCGTGCGCTGGTGCGCGAGCCGGCGGTGTTCCTGCT
CGACGAACCGCTGTCCAACCTGGATGCCAAGCTGCGCCACAGCGTGCGTACCGAGATCGC
GCAGCTGCACCGCAAGCTGGGTACCACCATGATCTACGTGACGCACGACCAGGTCGAAGC
GATGACCCTGGGCCAGCGCATCGTGGTGCTGAAGGATGGCGTCATCCAGCAGATCGATAC
GCCGATGGCGCTGTACGATCGCCCCGCCAACCTGTTCGTGGCCGGCTTCCTCGGCAGCCC
GGCGATGAACGTGCTGCGCGGTACGCTGCAGGGCGATGCCGGTGGCGTGACCGTGGTCGA
TGGTGAGTGGCGTGCACCGCTGGGCCAGGCCACCATCGATCCGGCCTGGCTGCAGAAGCC
GATCGCGGTGGGCGTGCGTCCGGAGCACCTGCAGCCGGCGGCCGCCGACGATGCGCATGC
GTTCGTCGCACGCATTGAAGGCATCGAACCGGTCGGTAACGAGATCTTCGTCAACCTGAG
CAGTGGCCAGCACGCGCTGACCATGCGCGTGGCGCCGCAGGCGCTGCCCGAGGTGGGCGA
GCAGATCCGCGTGGCGATCCATCCGCAGGGCCTGCATTTCTTCAACCCGGAAACCGGCGC
GCGCCTGTAAGGGGTAGTGCCGGCCGCTGGCCGGCAACCTCAACCCTGCATGGTTGCCGG
CCAGCGGCCGGCACTACCATTCCTGCACCCACCCGTGCAGGTCCCCGCCTGCTTCAGCGG
GCCAGGCCATCCAGCAACGGCACGCGCTGCGCAATGGCATCGCCCACCTGCAGATCAGCG
TCGCTGGCCTCCAGTGGCAGTACCGCCAGTGCCAGGTCGCCGGCCACGCTGGCAATCGTG
CCCAGCCCCGCGCCATCCTGCTGCACGCCATCGCCGGCCTGTGCCGGTGCTGCGGTATGC
AGCAACTGCACCGCACGCTTGGCCTTGCCGAGGAAGTGGGTGCGGGCGACGATTTCCTGG
CCGGGATAGCAGCCCTTCTTCACGCTGTAGCCGTTCAGGCGGTCCAGGCCCAGCTGTTGG
GGGGTCCACACTTCGCGCTGGCCTTCTTCCAGCCGCGGCAGGCCGTAGCGCAGGTCGGCC
TGGCGCCAGGCCAGGGCGAAAGCGGCCTCATCGGCTTCATTGCCGGCCGCGAACGCGTCG
GCGCTGCCAACGCGCAGGGTGCGCGGCAGGGCATCGCTGCCCAGGTCCAGCTCCCAGCCG
TCGCCTGCGGTCTGCGCAATCGCCGCGCCGCTGGCGGCCTCGGGCGCGGTGAACGCGCCA
GCCGCCGCCAGATCGCTGCGCACCTGCACCTTCACCTTGCGGCGGAACACGAAGCGCTGC
AGTTGCGACGCAATCGCATCGGCATCGCCGTCAGCCAGCACCAGCATCACGTGGTCTTCG
GCCAGCCGAAGCAGCTGGAACACCGCCAGGGTGCGGCCCTTGGCGCTCAGCCAGGCACTC
CACTGCCAGTGCTGCAGGGGCAGGGCGGTGACATCGCTGCTGAACTGGGCGTGGGCAAAG
ACAGCCGCATCCGGGCCCTGCAGGCTCAGCAGCTGGTGGCCGGGCAGGCGAGGATATCCG
ACGAAAGCAGGGGGCAGGTTGTCAGGCACGTGAACGAGGTCTAAAATTTGTGCGTTGCGA
GACCGAACATGATAGGCCAAACAACCCCCACTCCCGACGACGAATCTGAAGCCCCGCTGG
TCCCCGTGGCACCCGTGCCCGTGGAACAGGAAAAAGCGGAAGAATTCGGCGGCCGCGGCG
GACTTGATCCGGTGCGGTATGGCGATTGGGAGAAAAACGGACGCTGCATCGATTTCTGAT
CAGCATTGAGCCAACGCGGCCGTGTGCCGCCCAGCCGAGACAACGAGCCCAGCGAATGGC
GACCAGACAACGCCCACTTTCCCCGCACCTTCAGGTGTATCGCTGGCAGATTCAGATGGC
CACCTCGATCCTGCATCGAGCCACTGGCGTCTTTCTGTCTGTTGGTGCCCTCATCATCGC
CGCCGGCCTGCTGGCCCTGATGATGGGGCCCGAGTCCTGGAACTGCTTCACCGGCCATGC
CGGGGCCTGGTATGGCCGCGTGTTCCTGTTCGCGTGGACATGGTCGTTCGCCTATCACCT
GTGCAATGGCATCCGCCACGTCGTGCAGGACTTCGCCATCGGCTTCAGCATCCCCGCCTT
CATCCGCAGCAGCTGGCTGTCGGTCATCGGCAGCTTGGTGATCACCCTGCTGGTGTGGGC
CTATGTGATGTTCGGAGGTGCCGCGTGAGCAAGTTCCGTACCCCGTTGAAGAACGTGCGC
GGCCTTGGCTCGGCCAAGACCGGCACCGAGCACTTCGTGCACCAGCGCCTGACCGCCGCC
GCACTGGTGGTGCTGGGCATCTGGTTCCTGGTCTTCGTGCTGGGCCTGCTGGGCTCGGAC
TACGCCACCGCCGCCGCCGCCGTGGCCAAGCCGTGGAACGCGGTGCCGCTGATCGGCCTG
CTGATCGCCATGTTCTGGCACGCGCAGCTCGGCATGCAGGTCGTGCTGGAAGACTACATC
CACGAATCGCTGCTGGCCCTGGTGCTGCAGACCGCGGTGAAGTTCGTCGCCGTGCTCGGC
ATGATCGTCAGTGTGTTTGCGGTGGGCCGCATCGCCCTCGGCGTTGCCTGAGCCCAGGCA
CCTACACAGGAATCCAGATTAGATGTCCGCTTACAAGATCACCGAACACAAGTACGACAT
GGTCGTGGTCGGCGCCGGCGGTGCCGGCCTGCGCGCCACGTTCGGACTGGCCGCCAAGGG
CCTGCAGACCGTGTGCCTGACCAAGGTCTTCCCGACCCGTTCTCACACCGTTGCCGCCCA
GGGCGGTATCTCGGCCGCGCTCGGCAACATGGGCGAGGACGACTGGCGCTACCACTTCTT
CGACACCATCAAGGGGTCGGACTGGCTGGGCGACCAGGACGCCATCGAGTACATGTGCCG
TGAGGCCATCCCGGCCATCATCGAGCTCGAACATTACGGCGTGCCGTTCTCGCGCACCGC
CGAAGGCAAGATCTACCAGCGTCCGTTCGGTGGCATGACCACCAAGTATGGCGAAGGCCC
GGCGGCGCAGCGTACCTGCGCGGCGGCCGACCGTACCGGCCACGCGATGCTGCACACGCT
GTACCAGCAGTCGCTGAAGCACGACGCGCGCTTCATGATCGAGTACTTCGCGCTCGACCT
GATCTTCGACGAGGAAGGCGCCTGCCGCGGCGTGCTGGCCCTGGACATGTCCGACGGCAC
CCTGCACCTGTTCCGCGCCCAGGGCGTGGTACTGGCCACCGGCGGCTACGGCCGTGCCTA
CTTCAGCGCCACCTCGGCGCACACCTGCACCGGCGACGGTGGCGGCCTGGCCATGCGTGC
CGGCATCGCCATGCAGGACATGGAGTTCGTGCAGTTCCACCCGACCGGCATCTACGGCGC
CGGCTGCCTGATCACCGAGGGTGTCCGCGGTGAAGGTGGCATCCTGCGCAACAGCAGCGG
CGAGCGCTTCATGGAGCGTTACGCGCCGCACTACAAGGACCTGGCCTCGCGCGACGTGGT
CAGCCGTTCGATGACCATCGAGATCCGCGAAGGCCGCGGCGTCGGCGAGCACAAGGACCA
CATCCTGCTCGACCTGACCCACCTCGGCCCGGGCGTGATCGACGAGAAGCTGCCGGGCAT
CGCCGAGAGCGCCCGCATCTTCGCCGGCGTCGACGTGCACAAGCAGCCGATTCCGGTCAT
CCCGACCGTGCACTACAACATGGGCGGCATCCCGACCAATTACCACGGCGAAGTGGTGCA
GAAGGTCGGCGACAACGACAACGCGGTAGTGCCGGGCCTGTACGCCATCGGCGAAGCGGC
CTGCGTGTCCGTGCACGGCGCCAACCGCCTGGGCTCGAACTCGCTGCTGGACCTGGTGGT
GTTCGGCCGTGCCGTGGCCAACCGCTGTGCCGAGACCATCAAGCCGGGCGCTGCGCACAA
GCCGCTGCCGGCCGATGCCTGCGACAAGGCGCTGGGCCTGCTGGACAAGCTGCGCCACGC
CAACGGCGATACCCCGACCTCGGTCATCCGCGATCGCATGCAGCGCACCATGCAGGCCGA
CGCGGCGGTCTTCCGCACCAGCCAGACGCTGAAGGAAGGCTGCGAGAAGATGGACAAGAT
CTTCGACTCGTTCCAGGACGTGAAGGTCTCCGACCGTTCGCTGGTGTGGAACTCGGACCT
GATCGAGACCTACGAGCTGAACAACCTGCTGCTCAATGCGGTGGCGACGATCAACTCGGC
CGAACAGCGCAAGGAAAGCCGCGGCGCGCATGCGCACGAGGACTTCCCGGACCGCGACGA
CGTCAACTGGCAGAAGCACACCCTGGTCAGCGTCGACGAGAAGGGCAAGTGCAGCTTCGA
CTACCGTCCGGTGCACATGTACACGTTGACCGACGACGTGTCCGTGGTGCCGCCGAAGCC
GCGCGTGTACTGATCCGACCCCGCCTACCATGCAATCCGCGCCCACGGGCGCGGGCCGCC
TGAGCCAACGAGAGCAGCCATGGCCGAGTTTTCACTCCCCAAGAATTCCAAGATCACGAA
GGGCAAGCACTTCCCCGTCAAGAACGGCGGCAAGAACGTGCGCACCTTCAAGATCTACCG
CTGGAGTCCTGACGACGACAGCAACCCGCGCACCGATACCTATGAAGTCGATCTGGACGC
CTGTGGCCCGATGGTCCTGGACGCCCTGATCAAGATCAAGAACGAGATCGACCCGACCCT
GACCTTCCGCCGCTCGTGCCGCGAAGGTATCTGTGGTTCGTGCGCCATGAACATCGACGG
CACCAACACCCTGGCCTGCACCCGAGCCATCTCGGACTGCGGCAAGAAGGAAGTGCCGAT
CTACCCGCTGCCGCACATGAACGTGGTCAAGGACCTGGTTCCGGACCTGACCCACTTCTA
CGCGCAGTACGCGTCGATCAAGCCGTGGATCCGCACCCAGACCCCGGCACCGCCGGACCG
CGAGCGCCTGCAGTCGCCGGAAGACCGCAAGAAGCTGGACGGCCTGTACGAGTGCATCCT
GTGCGCCTGCTGCTCGACCAGCTGCCCGAGCTACTGGTGGAACGGCGAGCGTTACCTGGG
CCCGGCGATCCTGCTGCAGGCCTACCGCTGGATCATCGACTCGCGCGATGAGGACACCGG
TGCGCGCCTGGACGATCTGGAAGATCCGTTCAAGCTGTACCGCTGCCACACCATCATGAA
CTGCGCCCGGACCTGCCCGAAGGGCCTGAACCCGGCACTGGCGATCGCCGAGATCAAGAA
GCTGATGATGGAACGCCGCGCCTGATACACGGCGCAGGGTAGTTGCATGACCCCAGTAGA
GCCACGCCATGCGTGGCTTTGCTGTATCTGGAGAAACACGATGGAAGAAGATGTTCTGCT
GAAGAAGCTGCGCTGGCGCTGCCGCCGCGGCATGCGTGAGCTGGACCAGCTGTTCGGCCG
CTACCTGGACCACGAGTGGAGCACTGCGCCGACCGAAGAGCGCGAGGTTTTCCTGTTCCT
GCTCGACTGCGAGGACGATAAGTTGTGGCGCTGGTTCATGGGCTACGAGGCCTGCCCGCA
TGCGCACGCGATCCCCCTCATGCAGAAGATCCTCGCCCTCAAGCCTTGAGTGGCGCCCCT
CGCGGCTGCAGGCCGCCGCCCAGTTGGCGGTGCTGCTGGCTGCGCCGTGGCTGCTGCGCG
CATCGGATCTGCCTTCACGGCTGCTGATGCCCGCAGTGGTGCTGGCCTGGTGCACGGGCC
TGGCCGAACTGGCCTGGCGCCAGCGCAGGCCGCGCGTGCAGGTGCTTCTGCCGCCGCTTC
CCGAGCCACTGCAGGTGGCCGGGCAGGACGTTGATACGCCACGGCTGGTGGTGCGTGGCC
CATGGCTGTTGTTGCTGTGGCGTGAGGATCGGCGCCGCCAGCGCCTGCTGTTCTGGCCGG
ATGTGCTCGATTCCGGGCAGCGACGTGAACTGCGACTGGCCGTAGCCGCACGCGCCGTTT
CCCGTCAGCCCCGGACGATGGCACCATAAGCTGAATTGACCGGCGTGCCTGCATGTTCAA
ACCCATTCCCGTGGCCATTGGCCTGCGCTACCTGCGCGCCAAGCGCCGCAACGGCTTCAT
CTCCTTCATCTCGATGGCATCGATCCTGGGCATCGCGCTCGGCGTTACGGTGCTGATCAC
CACGTTGGCGGTGATGAGCGGATTCCAGAAGGAAATCCGCAGCCGCCTGCTGCAGATGAC
CGCGCACACCACCATCAGCCGCGACGGCGAGCCGATGCCGGACTGGATGCGCGTGGTCGA
CGTGGCCCGCAAGGATCCGCGCGTGGCCGGTGCCGCGCCGTACATCGAGATCCAGTCGAT
GATCAGCGGCCCGCGCGTGCAGGGTGCGATCATCCAGGGCATCGATCCGGCGCTGGAGCC
GAAGGTATCGGTGATCGACAAGAAGGTCACCAAGGGCAGCTATGCCAGCCTGACGCCGGG
CAGCTTCAACCTGCTGCTGGGCAAGGAACTGGCGATCTGGCTCGGCGTCGACGTCGGTGA
CCAGGTGCTGGTGACCTTCGCCGAAGTGCAGGGCACGCCTGCCGGTGCCGTGCCGCGGAT
GAAACGCTTCACCGTCAGCGGCATCTTCGAGGCCGGCTACAACGAGGTCGACCGGGGCGT
CGGCTTCGCCAACATGCAGGACCTGGAGCGCGTGCTGCGCAGCGACGGCGCCACCGGCGT
GCGGCTGAAACTGCACGACATGGACCGCTCGCTGGAAGTGGGCGTGGACCTGGCGCAGAG
CCTGGGTGGTGCGTACCGGGTAAGTGACTGGACCCAGCAGAACGCCAACCTCTACCACTC
GCTGCGCATGGAGAAGGTGGTGATGGGCATCCTGCTGTCGCTGATCATCGCCATGGGTGC
GTTCAACCTGGTGTCCTCGCAGGTGATGTTGGTGACCGACAAGCAGGCCGACATCGCCAT
CCTGCGCACCCTCGGCCTGACCCCGGGCGGGGTGATGCAGGTGTTCATGGTGCAGGGTTC
GCTGATCGGCATCTTCGGCACGCTGGCCGGCCTGATCGGCGGCATCACCCTGACCCTCAA
CCTGGAACGCATCCTCGGTGCCATCGAGAGCGTGTTCAACGTCAAGCTGCTGCCGGAGGA
TGTGTACTACATCACCGGCCTGCCGACCGACATGCAGACCGGCGACGTGGTGGCGATCAC
CGTGGTCGCGCTGCTGATGAGCTTCCTGGCCACCCTGTATCCCGCCTGGCGGGCAGCACG
CACCCAGCCGGCGGAGGCCCTGCGTTATGAATAAGGTCTTCAACCGCGGCGATGAGGTGA
TCCGCGCCGAAGCACTGGGCAAGACCTACGCCGAAGGGCGCATGCAGACCCCGGTGTTCG
ATGGACTGGACCTGACCGTGACCGCCGGCGAGACGGTGGCGATCATCGGTGCCTCCGGTG
CCGGCAAGAGCACGCTGCTGCACCTGCTGGGCGGGCTGGATGTTCCGACCGCAGGCGAGG
TGTACGTCACGGGCCAGCGCATGTCGGCGCTGTCGGATACCGCGCGCGGCCTGCTGCGCA
ACCAGGCGCTGGGCTTCGTCTACCAGTTCCACCACCTGTTGCCGGAATTCACCGCGCTGG
AAAACGTGATGATGCCGGTGCTGCTGGCCGGCACTGCCGTGGCCGAAGCGAGCAGCCGGG
CCACCACGCTGCTGGAAGCGGTCGGCCTCGGACATCGCCTGGACCACAAGCCGGGCGAGC
TGTCCGGCGGCGAACGCCAACGTGCCGCGGTGGCACGTGCGCTGGTCAATCATCCGGCCT
GCGTGCTCGGTGACGAGCCGACCGGCAACCTGGATGACCGCACCGCGGGCACCGTGTTCG
AGCTGATGCTGGAACTCAACCGTGCGCGTCATACCAGCCTGGTGCTGGTTACCCACGACC
GCAGCCTGGCGCGGCGCCTGGACCGGGTGCTGGAGCTGCGCGAAGGGCGCCTGCACGCAC
TGGCCCACGCCGACGTCTGAGCGGCCGGCAACGGCCGCCTCCCGGCGCCTGAACGGGTTT
ACCTGCCATCGCGCCGGCCGCACATCGGCCGGCGCATGATCGCAGCAGGTTCCCCGAGGA
GATCGCCATGAAGACCCCGATCCTGATCGCCGGACTCTGCCTGGCGCTGGCCGCCTGCGC
GACCACCGGCCGGCTCAGCAGTACCGAGAAACTGGATCTGTACCGCGCCCACGCCGGCGC
GCCGCAGAACGACATGCAGTTCTTCGGCAGCCTCAATGGCTGGACCGAACTGGGTGACAG
CGCGCTGGCGGTGTGGACCCGGCCGAGCGAGGCTTACCTGCTGGAACTGAGTGGTCCGTG
CCCGGACCTGTCGTACGCCACCGCCATCGGGTTGACCAGCAGCATGGGCCGCGTGTCATC
GCGTTTCGACAAGGTGCTGGTGCGCGACCCGACCGGTGGCCCGCGCATGCCGTGCTTCAT
CAACAGCATCCGCAAGCTGGACGTGAAGGCACTGCGTGCCTCCGAGCAGGAGCTGCGCCA
GGCGCAGGTGCAGGAGCGCGAGGAAAATACGAAATAGCGCGGTAGTGCCGGCCGCTGGCC
GGCAACCTGGCATCTGCGCGATGCCGGCCAGCGGCCGGCACTACCTGTGGGTCAGGCTTC
CGGGGTGAAGCCGGCAGGCTTTTCCGCGTCCTTCTCGAACAGGAACTTGACCAGTTCGCC
CTCAAGGAATGCGCGATGCTCCGGGGTGCGCGGCGACAGGCGGTTTTCGTTGATCAGCAT
GGTCTGGTGCGCAAGCCACGCGGCCCAGGCCTGCTTGCCGATGTTGCTGAAGATGCGCTG
GCCCAGTTCGCCGGGGTAGGGCACGAAGTCCAGGCCCTCGGCATCGCGTTGTTCGTACTG
GCAGAAGACGGTTCGGGACATGGTACTCACTCGTGGTTGCGGGGTTTCTTGGGCGTTCGT
TTCGGCGCCTTGACCGTGGCGCCATCGAGCAGCTTGCGGATGGGGGCCGGCAGGCCCAGC
GCGGGCAGTTCGTCGGTGGCGACCCAGCGCAGCGTGGGTTCTTCCACGCGCAGGCCGTGC
ACCTGCCGCGACAGTACCTGCAGGTGCAGCTTGTAATGGCTGAAGGTGTGCTGCAGCACG
GGCAGCTCCTCGGCGTCTTCCAGCGAACCTTCGACGTGCGCGTCGAACCAGTCCTGCAGT
ACGCTGCCGGCATCGGCCTGCGGCAGCGTCCACAGCTGCGCCCAGATGCCGGTGTCCGGC
CGCTTCTGCAGCAGCACGCGCTGCTGGGCATCGCGCAGCAGCAGGGCCACGGCTTCGCGC
TCGGGCAGGGTCTTGCTGGGCTTGGGCGTGGGCAGTTCGGCGGTACGGCCTTCGCGGCGC
GCCACGCACGCGTCCTGCAGCGGGCAGATCACGCAGGCTGGCTTGGCGCGGCTGCACACC
GTCGCACCCAGGTCCATCTGCGCCTGGGTGTAATCAGCCATTCGCCCGGCCGGCACCTGC
GCCACGTGCGCCTCGGCAATCGACCACAACTGTTTCTCGATGGCCGGCAGGCCGGGAAAG
CCGTCGATGCCGTGGTAACGGCTGAGCACGCGCTTGACGTTGCCATCGAGGATCGCGAAC
GGACCGTTCCAGGCCTGGCTGAGGATCGCACCTGCGGTGCTGCGGCCGATGCCGGGCAGG
GCATGCAAGGCATCGAAATCGCGCGGCAGGTCGCCGTCGTGCAGTTCCACGCAGCGCTTC
GCGGCGGCATGCAGGTTGCGTGCGCGGGCGTAGTAGCCGAGCCCGGCCCACTGCGCCATC
ACCGCGTCATTGCTGGCGGCGGCGAGGTCGGGCAGCGTCGGGAAATGCTGCAGGAACCGC
TGGAAGTACGGGATCACCGTGGCTACCTGGGTCTGCTGCAGCATGATTTCCGACAGCCAG
ACCCGATAGGGGCTGCGTGGGTGCTGCCAGGGCAGGTCGTGGCGACCATGGTCGTCGAAC
CAGTGCAGCAGGCGGGCGACGAAACCGTCCCGTTCTGCAGTTTCGGCGCTGGCGTGCGGC
TGGCGGGGCATTGGAGTTCCAGAGAGGCAGCCACCCGTGGGGTGGCTCTACCAGGCTGCG
GTAGAGCCACGCCATGCGTGGCTGCGCGGTGTATCAGGCGCCCAGCGCTTCGGGCAGCAG
GGCGTCGACGAACGCTTCCGGATCGAACACGCGCAGGTCTTCCGGGCGCTCACCGATACC
GGCAAAGCGGATCGGGATGCCGAACTCGCGGGCCAGCGCGAACACCACGCCGCCCTTGGC
AGTGCCGTCCAGCTTGGTCACCACCAGGCCGGTCACGTTCACTGCGGCATTGAACTGGCG
CAACTGCGACAGCGCGTTCTGGCCGGTGGTGCCATCGATCACCATCAGCACTTCGTGCGG
GGCGGTGGGGTCGATCTTGCCGAGCACGCGGCGGATCTTGCCCAGCTCGTTCATCAGGCC
GGACTGGGTATGCAGGCGGCCGGCGGTATCGGCGATCAGCACCGAGGTGCCGCGGGCCTT
GCCGGCCTGCAGCGCGTCGAACGCCACCGAAGCGGCATCGGCGTTCTGCCCCTGCGCGAC
CACGGCTACGCCGTTGCGCTCGCCCCAGGCCTGCAGCTGGGCCACGGCGGCGGCGCGGAA
GGTATCGCCGGCAGCCAGCATCAGGCTGTGGCCGTCGTCCTTGAAGCGCTTGGCCAGCTT
GCCGATGGTGGTGGTCTTGCCGACGCCGTTGACGCCGACGGTGAGCACCACGAAGGGCTT
GGCGTTGCGATCGATCACCAGCGGCTTGGCCACCGGCTGCAGGATCGCGATCAGCTCGGC
GCGCAACGCGGCCAGCAGCGCATTGGCGTCGGCGAACTCGCGCGACTTCATGCGCTTGCG
CAGGCCCTCGACCAGATCGGTGGTGGCGCCCACGCCGACGTCGGCGGTGATCAGTGCGGT
TTCCAGTTCGTCCAGCAGATCGTCGTCGAGCTTGGGGTTGCGCGAGAACAGTCCACCGAA
GCTGCGCGCGATGACGCTGTTGCGCAGGCGTTCGCGCCAGCCGGGCTTGCCGGCAGGCGC
CGGAACGGCATCGATCGAGGCGGCGGCAGGCAGGTCGTCGGTGACCGGTGCCGGGGTGGG
CTGAGGCAGTGGCGCGGGTGCCGGTTCGATGGCCGGGGCCGCCACCGGGGCGACGTCGAT
CCGGGCGGCCGGTTGCGGAGCGCTCGGAGCGGGAACGACCGGTGCCGGAACCACCGGGGT
GGGCTCGACAGCGACCGGAACGACGGCTGCCGGCGGCGGCTCGGCCGGCGCAGGCGCGGC
CGGTACGGCTACCGGTGCTGGCTCTTTGTCCTCGACCGGCGCGGCCGACGGGAACGCCGC
CGCCAGCTCTTCAGCCGAGTAGTGCTGGGTCTTGGGTGCCTCCGCTGCGGGGGCATCCTG
GGGCTTCTTGCGGCGGAAAAAACTGAGCATTGGCAAAAGGCGCTGAAATCAGGGGGATAT
GCTACCACTCGGGCCTGTCGGGCCGATGTGGACTCAAGGTCGCTGCCCGCCGGCCGTTAA
CCGGTCCGGAGGGCCGCGTCGTGCGGCCCGGAGACCGCCATGGACAACGTGATGGGAATT
GCCCTCGGCGGGATGCGTGCGTCCCAGCAGGGCGTGCAGGTGGCTGCGCACAACGTGGCC
AACCTGGCGACCCCGGATGCCCAGCGCCTGCAGCTGCAGCGCAGTGCTGCCGGGCAGGGT
GGGGTGCAGGCCGCGGTGATTCCCGTCGGCGCCGATGCCGGCGCGCCGCTGGGTGACCTG
CTGGCCGCGAAAGCCGAGGTGGTGGCCTTCGCCGCCAATGCCGCGGTGATCCGCCGCCAG
GACCAGATGCTGGGTTCGCTGCTGGATCGCGACGCCTGAACCCCTTTCGGCAGGCGCCAA
CCGCCGCCCCTGGTGGGTGCCAACCTTGGTTGGCACTCTCCACCCGCGCCGGTAGCTGCC
AACCTTGGTTGGCACGCTCGATCCGCCCCGGTAGGTGCCAACCTTGGTTGGCACGCTTTT
GGGGCGCCAACCAAGGTCGGCCTCTACCAGAGCACCGCCGGGTAAGCCGGGCCATGCCCG
GCGACCACCCTGTCGATCAGGCCGACAGCTCCAGCAGCAGCTTGTTCAGCCTCGCCACGT
AGGCACCCGGGTCCTTCAGGCTGTCACCGGCGGCCAGCGCGGCCTGGTCGAACAGCACCC
GGCCGAGGTCGTCGAAACGCGCGCCATCGGCTTCGGCATCCAGCTTGGCAATCAGTGGGT
GGCCCGGGTTGATTTCCAGCACCGGCTTGCTGTCCGGCACCTTCTGCCCGCTGGCTTCCA
GGATCTGGCGCATCTGCAGGCCCAGGTCCTGTTCGCCGATGGCCAGCACCGCCGGCGAAT
CGGTCAGGCGGTGTGACACGCGCACTTCGGCCACGTCATCGCCCAGCACGGTCTTCAGGC
GCTCGACCAGGCCCTGCTTGTCCTTCGCCGCGGCTTCCTGTTCCTGCTTGTCCGCTTCGG
TTTCCAGCGCGCCCAGGTCGAGATCGCCACGAGCGATGTCGACGAAGCCCTTGCCGTCGA
AATCGGTGAGGTAGCCCATCAGCCACTCGTCGATGCGGTCGGTCAGCAGCAGCACTTCCA
CGCCCTTCTTGCGGAACACTTCCAGGTGGGGGCTGTTGCGCACCTGGCTGTAGCTCTCGC
CGGTCAGGTAGTAGATCTTGTCCTGGCCTTCGGTCATGCGGCCGAGGTAATCGGCCAGCG
ACACCGTCTGCGCATCGCTGTCGCCGCGGGTGGAGGCGAAGCGCAGCAGCCCGGCCACCT
TCTCGCGGTTGTTGTAGTCCTCGGCCGGGCCTTCCTTCAGCACTTGGCCGAATTCCTTCC
AGAACGTGGCGTATTGCTCCGGCTTGTCGGTGGCCAGCTTGTCCAGCATGTCCAGCGAGC
GTTTGGTCAGCGCCGCCTTCATCGAATCGATGACCGGGCCGGACTGCAGGATCTCGCGCG
AGACGTTCAGCGACAGGTCGTTGGAGTCGACCACGCCCTTGATGAAGCGCAGGTACAGCG
GCAGGAACTGCTCGGCCTGGTCCATCACGAACACGCGCTGCACATAGAGCTTCAGGCCCT
TGGGCGCATCGCGGTGGTACAGGTCGAACGGCGCGCGGCCGGGCACGTAAAGCAGCGAGG
TGTACTCCAGCTTGCCTTCGACCTTGTTGTGGCTCCACGCCAGCGGATCGCTGTGGTCGT
GCGCCACGTGCTTGTAGAACTCGGTGTACTCGGCGTCGCCGATCTCGGTGCGCGGACGGG
TCCACAGCGCGCTGGCGCGGTTGACGGTCTCCCACTCGACGGTGGCGCCTTCTTCGCCAC
CTTCCTTCGGCATCTGGATCGGCAGGCCGATGTGGTCCGAGTACTTCTTGAGGATGCTGC
GCAGGCGCCAGCCGTCGGCGAAATCATGCTCGCCATCCTTCAGATGCAGGACGATGCGGG
TGCCGCGCTCGGCCTTGTCGACAGTGGCGACGTTGAAATCGCCTTCGCCGCGCGAGGTCC
AGCGCACGCCTTCACCTGCGGCCAGGCCGGCGCGGCGCGAGGTCACTTCGACCTCGTCGG
CAACGATGAAGGCGCTGTAGAAGCCGACGCCGAACTGGCCGATCAGCTGCGAATCCTTCT
TCTGGTCGCCGGACAGCTGGCGCAGGAAATCGCCGGTGCCGGACTTGGCGATCGTGCCGA
GATGGGCAATCGCCTCGGCGCGACTCATGCCGATGCCGTTGTCTTCGATGGTGATGGTGT
GGGCGGCGGGGTCGAAGCTGACGCGCACGCGCAGTTCGCTGTCGCCTTCCAGCAGGGCCG
GCTGGGTCAGGGCCTCGAAGCGCAGCTTGTCGGCGGCGTCGGCGGCGTTGGAGACCAGCT
CGCGCAGGAAGATCTCCTTGTTCGAGTACAGCGAGTGGATCATCAGCTGCAGCAGCTGCT
TGACTTCGGTCTGGAAGCCAAGGGTTTCGGTCTGGGTGGTCTCGGTCATCGATAGGGCTC
CATGTGCAATGCCGCGCCAGCGCGTGCGGCCTCGCCAAGGGGTATGGCTGATTGTCCCGA
AATCAAGGGGTTGGTCGGCCGGGCGGCGCCCGGCACCTGCAGAGGCCGAAGCAACAGCAA
CAGCAACAGCGGGCTATCCGTGGGATGGCGGGGCGGTGTGGGTGGGCAGGACACGCCGTA
AACCCCCCTCCGGGGGCCGGCCCAGCCGCTGGCGGCTGTGCGTTCGGGCGCTCGCGAAGC
AGTGCTTCGCAAGCAAAGCGCCCTCACCCATGGGGGCTCGATGGCGCCATCCATGGCGCC
AACGGTCCTGCCACCCCACACCGCCCCGCCTCTGACAGGTTCACTCGGCTGTTGGTGGGT
GTCGACCTTGGTCGACACATCTGTCAGACATCGAAATAAATCTGGGGTCAGATCCGTTTT
CCGCAGGAAAACGGATCTGACCCCAAGAGCCGTTCCGACAGATCGCAGGAAACTGTCGAA
GGCGGGGTGCATCCAATGGGGTCAGATCCGTTTTCCGCAGGAAAACGGATCTGACCCCAA
AAGCCGTTCCGACAGATCGCAGGAAACTGTCGAAGGCGGGGTGGGTCCGGTTGAGGGGGC
GTGAGCCGCATGGATGCGGCGACCGAGCTTACATGGACGTACTTGCAGCGTCCCCCTCAA
CCGGAC
>contig00003 len=324904 cov=35.1 corr=1 origname=NODE_3_length_324904_cov_35.116291_pilon sw=shovill-spades/1.0.4 date=20230425
CCCGATCCCATCCCGAACTCGGAAGTGAAACGCAGCTGCGCCGATGGTAGTGTGGCTCAA
GCCATGCGAGAGTAGGTCATCGCCAGGGTTTACACCCAAAACCCCGCTGCTCATGCAGCG
GGGTTTTTCTTTGTGCGCAGGAAACCCCGGTAGTGCCGGCCGCTGGCCGGCAATCCGATG
GCGTTGCATTGCCCGGTAGATCCACGCCATGCGTAAGTGCTCCGCGAGGAGCATGGCGCC
AACCAGGGTTGGCCGCTACCAATCGATTGCCGGCCAGCGGCCTGCACTACCGGCAGATCC
ACACCAACCGTGGATGAGCCGCCGACGGTACGCAAAAGAAAAGCGGCGCCCCGTGGGGCG
CCGCTCTGCTCTCAACAGTGCTCAGTCGAGCATGGCCCGACTTTACTTGGCCGGGACCTT
GTCCTTCATCATCGCGTCGCGGGCTGCCTTGAACGGATTGCCTGCATACCAGTTCGGCCA
ACGATCGCCACCGGCCAGTTCCTTGCCCACGCCGTACATCAGCTGCAGGTCTTCGACGGT
GCCGTCCAGCTTCCAGGTGGCGGCGTCGAACTCGTCCTTCGGGCCGTGGTAACGGTTGGC
GCCGTAGTCCGCCGCCGCCTTGCGGCCCGCTTCCACGCCACCCTCGCGCAGGTCTTCGCC
GCCATCGGCGTACAGGGCCGGCACACCCGCTTTTGCGAAGTTGAAGTGATCGGAGCGGAA
GTAGAAGCCGCTCTGTACCGAGGTCTCACCGTGCAGGGTGCGGTCCTGGGCGGCGGCCAG
CGGCTTGAGGATGTCCTCCAGCTCCGAGCTGCCGAAGCCGGTGACGGTCACGTCCTTGGC
ACGGCCGGCCACCGACATCGCATCGATGTTGATCACACCGGCGATCTTGTCCAGCGGGAA
GGTCGGGTGGGCGACGTAGTACTTGGAACCCAGCAGGCCGGACTCTTCCAGGGTCACCGC
CAGGAACACCACCGAACGCTCCGGCTTCGGCTCCTGGTGGGCCATGGCTTCGGCCACTTC
GAGAATGCCAGCCACGCCGGTGGCGTTGTCGACCGCGCCGTTGTAGATGTTGTCGCCGGT
CTCACCCTCATGCTTGCCCAGGTGGTCCCAGTGCGCCATGTACAGGACGGCCTCGTCAGC
GCGCTTGCTGCCCGGCAGCACGCCGACCACGTTGCGCGACTGCTTCTGTGCGATCTGGCT
CTTCAGGTCGACCGCAGCGGTGGCCTTCAGCGGCACTGGCTTGAAACCGCGCTTGCTGGC
GTCCTTGTAGGCCTGGGCGAGGTCCAGGCCGGCACCGGCGAACAGCGCCTTGGCCGCGTC
GGCGCTCAGCCACCCCTGTACCGGGATGCGCGCTTCCGGGTCATCCTTGGCGGGCAGGTC
GTACTGCGGGCCAGCCCAGGAATTCTTCACCACGTCCCAGCCGTAGGACGCGCCGGCGGT
GTCGTGCACGATCAGCGCGGCGGCGGCGCCCTTGCGGGCGGCCTCCTCGAACTTGTAGGT
CCAGCGGCCGTAGTAGGTCATGCGCTTGCCGTCGAACAGCTTCGCGTCGTCGACGTGGAA
GCCCGGGTCGTTGACGAACATCACGACCGTCTTGCCCTTCCAGTCCTGACCGGCGTAGTC
GTTCCACTTCTGCTCCGGCGCATCGACGCCATAGCCGACGAACACCAGGTCGCTGGCATC
GACCTTCACCTCGGCCTGGCCGGTACGGGTGCCGACCACCATGTCGGTGCCGAACTTCAG
TTCGGTGGTCTTGCCGCCCTGGGTGATCTTCAGCACGGTCGATTCATCGGCCGTGGTCTC
GGTCATCGGCACATCCTGGAACCAGCTGTCGCCGTTGCCGGGCTGCAGGCCGATGCGCTG
CATCTGGTCGCGGATGTAGTTGACCGTCAGTTCTTCGCCCTTGCTGCCCGGGGCGCGGCC
TTCGAACTCATCCGAAGCCAGGGTCTTGACCATCTCGGCGAAGTCGCCGGCGTTGATCTC
CGGTGAGAACTGATGGGCGGCCGGCTTCGCGGCAGCGGTATCGGTGGGCGGCGTGGCAGC
CGGCGTGGATTCGCCTTTGCAGGCACTGAGCGCGGCCGCGGCGGCCAGGCACAGGAGGAG
TTTGCGGGGCATCGTCGATTCCTGGAGAACAAAGGGCGGTCGCATCTCATGCGCGACCGG
TAAACGCGAGTATCACCGAAGCGGCGGGTGCGACGGGTTCAGTCGGCCGGCGCGGTTTCG
GTATCGAACGGGATCGGCTCGGCCCCGGTGACCGGGCCGATGCGTGCGGTGCGATGCACG
TACAGCACCACCTCGCGCTCGAACTGCAGCGGCCCACTGACGACCGCGTTGGGGCCGATG
ATCACGCGCGGCTTGCGGCTGGCGGTGAGCGAGACACTGAAGTTCGGCTTGCGCACATGC
ACGCCGCCGTTGACCTGCGAACCGATGCCGACGGTGATGTCACCGTTGACGGTCTCGACG
TCTTTGCCGACGCGGCTCTCGACCAGCCCGATGCCGCCGTTCACGGTCTCGACGCCGCCT
TCGATCTGGCTGCCGCGATCAGTGAAGATGCTGCCGTTGACGGTGCTGACGCCACCGCTG
GCGATCACTTCGCGACCCAGGCGGACACCGCCGTTGACCGTTTCGATCTTGCCGGTGCGT
GCGCGGTCGGCAACCTTCACCCCGCCGTTGACGGTGTCGATGCTTCCGGTCTCGACGCCT
TCGCCGACGCGGATGCCGCCGTTGACAGTGTCCAGCTTGCCGTAGCGTTGGCCGGGGTCG
GCGCTGATGCTGCCGTTGACCTTGCTGATGTTCTCCTGGGCGCAGACCGGCCCGGTGACC
AGCAGTACGCCCAACAGCAGCGGAATGGATAGAGTTTTCATGGGAACCTCGATGGATGTG
CGGCTGGCAGGCCGCGTGCGGAGATGTCACCATTCCCCGGTACCCCCCGCAACTGCCTGA
AGTCACTGGAAAGCCCTTGCGCGACAACGCCTTCCCATCACGCCGACATCACATCGCCGC
CCTACGCGGCGGGCGCTGGCTGCTGCTGGGGCTGGCTGTGGCGCTGGCTCTGCCCCTGCC
GGGTGCTGCGCAGACCACCCGCGAGACCGAGCGCAAGCTGCAGAAGCTGCGTACCGAGCT
GAAGGGCGTGGCGCAGGAGCGACGGCAGATCGAAGGGCAGCGTGGCCAAGCATCGCAACA
GCTGCGCGAGGCCGACGAGAAGGTGGCACGCACCGGCCGCGCGCTTGCGCAGACCGAAGC
GGCGCTGCGCGAGCAGGCCCAGGCCCTGGCCCAGGCCGAGCAGCGCCGCAGCAGCCTGCA
AACCAACCTGGCCCAGCAGCACCGCGAACTGGCCGGCCTGCTGCGCGCGGCGTATCAGCT
TGGCAATCACGCACCGCTGAAGCTGCTGCTGTCGCAGGACACGGTGGCCGATGCCAATCG
CGCCCTGGCCTACCATCGTTACCTGCAGCGCGAACGAGCGCAGCGCATCACCACGCTCAC
CGCCGACCTGAAGGAACTGGAAGCGCTGCAGGCGCAGATCGCCGAGCGCAAGCAGAAGCT
GCAGGGGGCGCAGCAGGACCAGAAGCAGCAGGCAGCGGCGCTGGCGGCCGACCGCCGTGA
CCGCGCGCAGACCGTGGCCTCGCTCGACGAACGCTTCAAGGACCGGCGCGAGAAGGAACA
GGCACTGGGCCAGGATGCCAAGGCGCTGGAAACGCTGCTGGCCAATCTGCGTGCCGCTGC
CGCCCGGGCCGAAGCCGAGCGTCGCGCGGCGGCACGTCGAGCTGCTGCCGAAAAGGCCGC
TGCCGAGCGGGCCGCACGCCAGGCGGCCGCACAGGGCCGGCCACCGCCGCCGGCAACCAA
GGTTCCACCTGCGGTGGCGTCGGCACCGGCACCGAAGGTCGGCGGCCTGGGTTGGCCGTT
GTCCGGCAACCTGCTGGCCCGCTATGGCGGCAAGCTGCCCGATGGCCGTACCAGCAGCGG
CGTGCTGATCGGCGCGCCGGCCGGCAGCACCGTCACGGCCGTGGCCGACGGCACCGTGGT
GTTCTCCGACTGGATGACCGGCTACGGCATGATCCTGATCGTCGACCACGGCAATGGCTA
CATGAGCCTGTATGCCCACAACGACACCCTGCTGAAGGATGCTGGCGCACGGGTCAGCCG
CGGTGATGCGGTGGCCAAGGTCGGCAATTCCGGTGGCCAGGGCGTCACCGCGCTGTACTT
TGAGCTGCGCCGCGGCGGGCAGCCGGTCAACCCGGACAGCTGGCTGCAGCGGCGCTGAAT
CCAGGCCTGCCGGATGCGGGTTGGATTCAACGGGAATTTAGCTGTGCTTCGCGCATAATC
GGTGCATGTGCCTTGGGCACGATGCCAACGTCGACAGGAGTGATCCATGCGCGCAGCCCG
TACCGCCACCCTCTTGCTGGCCCTGTTGCCAGCGCTGTCCTGGGCGCAGCAGACCGCGCC
CGCCCCGAGCCAGGAAACCAGCGGGCAGGCAGCGAACAGCGAGGAGGCGGTGACCTCGAA
GGTGCCGCTGGAGGACATCCGCCGTTTCGTGGCCGTGTACAACGCGGTGCGCGCCGCCTA
TGTCGATCCGGTCGATGACAAGAAGCTGATGCAGTCGGCCGTGCGTGGCCTGCTGCTCGA
CCTCGATCCGCACAGCACCTACTTCAACAAGGAAGACGCGCAGGCCTTCGACGAGCAGGC
CAATGGTGCCTACGAGGGCATCGGCGTGGAGCTGCAGCAGCAGCCGGACAACGCCAGCAT
GAAGGTGATCGCGCCGATCGACGACACCCCGGCGGCCAAGGCCGGCATCCTCGCTGGTGA
CCTGATCATCGCCATCGACGGCAAGCCGATCAGTGCGATCGATGCCAGCGAGCCGCTGCG
CGGCCCGGCCGGCAGCAAGGTGGTGCTGACCATCGTGCGCGAAGGCAAGCCCAAGCCGTT
CGACGTGAGCCTCACCCGCCAGACCATCCGCGTGACCAGCGTGCGCAGCCGCCTGCTGGA
ACCCGGCTATGGCTACATCCGCCTGAGCACCTTCCAGGCCGATACCGGTTCGGACTTCCA
GAAGCACGTGCAGCAGCTGCAGAAGCAGTCCGGTGGCCAGCTCAAGGGCCTGGTGCTGGA
CCTGCGCAGCAACCCGGGTGGCCTGCTGACCGCTGCCGTGCAGGTGGCCGATGATCTGCT
CGACAAGGGCAACATCGTCAGCACCCGTGGCCGCATCAGCATCAGCGATGCACGATTCGA
CGCGACCCCGGGCGACCTGCTGAAGGGCGCACCGGTGGTCGTGCTGGCCGATGCCGGTTC
GGCCAGTGCATCGGAAGTCCTGGCCGGCGCGCTGCGCGACAACAAGCGTGCGCGCGTGGT
TGGCAGCCGTACCTTCGGCAAGGGCTCGGTGCAGACCGTTCTGCCGCTGGACAACGGTGA
TTCGGTGAAGCTGACCACCGCGCGCTATTACACGCCCAGCGGCAAATCGATCCAGGCCAC
CGGCATCGTGCCGGACGTCGAGCTGAAACCGGCCGCCACGCCGGCCGAGGATGCACTGCC
GGCCAGCCTGAGCGACTACAGCGAAGCCACCCTGCCGGGCCATCTGCGCGGCGATGACGA
AGGCACCGAGGGCTACCACGCCGGTGCGGTGCTGCCGGGCGATGGCCCGATCAACGACGC
GCTGGCCGAGCTGAAGAACCCAGGCTCGGTGGCCGCACGGTTGAAGGCCGAGGCCGCCAA
GGCGGATGCGGCCAAGGCCGCGAAGGCCGCTGCGGCGAAGCCGGAAGCAAAGCCCGAACC
CGTCCCGGCCAAGCCTTGATTTTGTAGAGTCGAGCCATGCTCGACTGATCTACGAACGAG
CGGGTGAGCGTGGAGCCGGCCAGCGGCCGGCACTACCAAGGGTCAGAATCCGTGCCGCTT
GCGCAGGCGGCGCGCGATCGCGGCGCGCACGTACACGCCATACACCACGCCGAACACGAA
GCCGCCGATGTGCGCCCACCAGGCCACCATGCCGAAGCTGGGGCCGATATGGGCGAACAC
CACCTGCAGCGCGGCCCAGACGCCGATCAGCAGGTAGGCCGGGGCGCGCACGAACTCCAG
GAACAGGCCCAGCGGGATCACCACGCCCAGCCGGGCACCGGGGAACAGGGCCAGATAGGC
GCCGATCAGCGCCGACACCGCGCCGCTGGCGCCGATGATGATCTGGTCCGGGCTGCCCAT
GGTGTAGATCGCCACCAGGTTGGACACCGCGCCGCCTACCAGGAACAGCAGCAGCAACCG
CCAGGGTCCCAACACCCGCTCGGCGGGGAGGCCGAAGATCAGCAGGAACACCAGGTTGCC
CAGCAGGTGCGACCAGTCGGCGTGCAGGAACAGCGCAGTGAACAGGCGCAGCACGCTGCC
GTCCTGCAGGGTCGCCCACCAGTCCAGCGGACGGGTCAGGCCGGTGGACAGGGCGCCCCA
GTCCAGCCAGAGACTGCCGCGGGCATCGTCCGGGCGCGAGATCGACCACAGGAATGCCAG
CCACAATGACGCGAACAGCACGGGCGTGGCCCAGCGCAGGGCCGCCTTCTTGCGCGACGG
GAGGGAGACGAACATGCCAATAGCCTAGCGTGCGGCCACGTTCGGTGGGGACGGTCCTGT
TCAGCTTTTGAGACGAAAAAACCGCCTGCGCTGTTATTGTTTCATTAACAGCTCTGGGTA
ATACTCGCATACGGCGTCGTATGTCGGGAGGGGAATCCGGCGCGCTCCGATGGGTCCCAG
GACCCGGCGGGCGCAGGCGCACTCAGAGCACCATCACCGCTTACCGGAGAGAGAACTACG
ATGCAAACCGCTTCCACCATTGCCCGACTGACCCTGCTGGCCGTCGGCGTTGCCGGTGCG
CTGGCCGCCGCCGATGCCAATGCTGCCGCCTTCCAGCTGAAGGAAAACAGCGCCAAGGGC
CTGGGCCGCGCGTTCGCCGGCTCCACCTCGACCGAAGGTGACGCCTCGGTCATCGCTACC
AACCCGGCGTCCATGCGCCTGCTCGACGGCACCCTGGTCCAGGGCGACGTCAGCGCCATC
AGCTTCGGCGCCAAGTTCCGCGGCCAGGGCAAGTACGCCAACGGCGCGCCGATTTCCGGT
GGCAACGGCGGCGACGCCGGCATGATCGCCCCGGTTCCGGCCGCGTACTTCCACGTGCCG
TTCGGCGAGAACGACAACATGCACTTCGGTGCTTCGCTGACCGTGCCGTTCGGCTTCAAG
ACCGAATACGACCGCGACTGGGTCGGCCGCTACAACGGCGTCAAGACCGAGCTGCAGGCC
ATCGACCTGGGCGTGGCGTTCTCCTATGACGTCAACCCGTACCTGTCGTTCGGTGCGTCG
GTGTTCGCCGAGCGCCTGAACGTCGACCTGACCAGCGCTGTCGACACCGGCACCGCGATC
AACGCCACTGCCCAGCGCACCGCTGCGGCGCGTGTGCTGGCTGCCGGCGGCACCGCGGCC
CAGGCTGCGGCGGCGTCGCAGGCGGCTGCACGCCAGGCCGCCCAGCTCGGCTTCTCGCCG
GGCACCGCCGATGGCTACCTGCGCATCAAGGGCGATGAAGTGTCGGTCGGTTACACCCTG
GGCATGACCGTCACCCCGGTGGAAGGCACCAACATCGCGTTCAGCTACCGCTCGAAGGTC
GAGCACAAGATCACCGACGGCAAGGCCGATTTCACCATCCCGCAGAATGCGGCGGCCTTC
CTGGCCACTGCTGCCCCGGGTACCTTCATCGACAGCAACGGTCGCGCGACCATCACCCTG
CCGGCCAGCGCCACCGTGGGCTTCACCCACCGTGTGAACGACCAGTGGCAGATCATGGCT
GAAGTCACGCGCACCGCGTGGAGCAAGTTCGACCAGGTCGTCGTCGATTACGACTCCAAC
CAGCCGGACAGCGTGCTGCCGTTCCACTACCGTGACACCACCTTCGCGTCGATCGGTACC
GATTTCCGCGTGAACGACAAGCTGACCCTGCGCGGCGGCCTGGCCTATGACCAGACCCCG
ACCACCGATGCCCACCGCGACGTGCTCGTGCCGGACACCACCCGCAAGTGGCTGTCGCTG
GGCATGACCTACGCCGCTTCGGACAAGATGGAATACAGCGTGGGCTACACCCACCTGTTC
ACCAAGGATCCGAACATCACCTCGACCTCGGCCACCGGCAACACCGTGACCGGCAAGTAC
AAGGTCAGCGGCGACGTGCTGGCGGCGTCGATGCAGTACAAGTTCTGATTCGGGCGATTG
CCTGGAGCAGTACGAAGGAGGCCCCGCGCAAGCGGGGCCTTTCTTTTTGTGGGGACGGGC
CGGGGCGTCCACGCAGCGCACGGATCCACGACAATAGCGACATGAACCTGTCCGATCCGA
ACTTCCAGCTGGAGCTGGCTGCCAACATCGCCGTCGCCGGCTCGATCCTGCTGGCCGGCC
GCAACAACGTGCACACCTGGTGGCTGGGCATCGTCGGCTGCGCCTTGTTTGCTGCCGTGT
TCGAACGATCGCATCTGTATGCGGACATGGTGCTGCAGTTCTTCTTCATCGCCATCAGCG
TGCTGGGCTGGTGGCAGTGGCTGCGTGGTGACCATGGCGCGCCGTTGCCGATCACTTCAT
TGCGGCCGCGCGCCTGGGCCTGGCTGGCGCCGCTGGCGGTAGTGGCCACGTTCGGCTACG
GCTGGATGCTGACCCGCCTGACCAATGCCTATGCGCCGTACATCGATTCGGCGGTGCTGG
TGTTGAGTGTGATCGCGCAGGTCCTGATGATGCGACGCAAGCTGGAATCGTGGTGGGTAT
GGCTGCTGGTGAACACCGTTGCGGTGCCGCTCTACTACAGCCGTGGCCTGCACCTGACCT
CGATCCTGTATGTGGGCTTCTGGATCAACGCGCTGGTCGCCTTGCGCCATTGGCGGCACC
TGATGCGGGACGAGGCCCGGGCGGCCGATGCCGCTGCCTGAGCGCGTTGCACGCGGCCTG
GTGGTGGGCAAGTTCTGCCCGCTGCATCTCGGCCATGAACGACTGATCGACTTCGCCGCC
ACGCGCTGCCAGCAGCTGCTGGTGATCGGCTGGTCGCAGCCGGGCTTTGCCGGCTACAGC
GCTGCGCGCCGCGAGCGCTGGTTGCGTGCGCGTTTCCCGCAGGCCACGGTAGCGGTGCTT
GACGACGCGCGACTGGCCGCATTGTGCACGCAGCATGGCTTGCCGGTGCGAGCGCTGCCG
CAGGACAGTGATGACGAACAGGTGCAGCGTGACTTTACCGCCTGGCTGTGCCTGAACCTG
TTCGGTGGGCCGGTGCAGGCGGTGTACACCGGTGAGGACTACGGTGACGGCTTCGCGCAG
GCGCTGGCCACGCACTTCGGTGCGCCGGTACGCCATGAGCGGCTCGAACGCGCATTGGAC
GTCGGGCAGGCCTGCGGCACCGAGCTGCGCAGCGATCCGCATGCGCATCGCCATGGGCTC
GCACCGCAGGTGTATGCCGACCATGTACAGCGCGTGGCCTTCATCGGTGGCGAGTCCAGC
GGCAAGACCACGCTGGCCCGCGTGCTGGCCGAGCGTCTGCAGACTGTCTGGGTGCCGGAG
TATGGCCGCACGCTGTGGGAGCAGCGAGGCGGAGAGCTGACGCCGGGCGATCTGCTGCGC
ATCGCAATGACACAGCCACAGCACGAAGACGAAGCTGTGCGGCGTGCGCATCGCTGGCTG
TTCTGCGATACCACGCCGCTGGTGACGCTGGGCTACAGCGGCTGGATGTTTGGCACGGCG
CCGCAGCCGCTGCGGCAAGCGGCACGACGACGCTACGACCTGCTGTTCCTGTGCGCGCCG
GATATTCCGTTTGACCAGGATGGCACGCGCGTGGGCGAAGCCTTCCGGACGCAGCAGCAT
GCGTGGTACCTGGAGCAGCTGCAGGCAGAGGGTGTCGAGCATGTGCTGCTGGAAGGCGAT
CTGGAGACGCGCATCGCACGCGTGCAGGGCGAGCTGGCGAAGCGGGCGGACAATCGGTTC
AGTGTGGCCCAGCCTCTGTAGAGCCGAGCCCACGCTCGGCTGCGCCAGAAAAGCCGAGCA
TGGGCTCGGCTCTACAGCCAGGAAAGCCGAGCGTGGGCCCGCCTCTACAGGAAGCAAAGC
ACAAAAAACCCCGCGTTCGCGGGGTTTTTTGTTTACTGCATCAAGCAGGCGATCAGTCGC
CCAGGGTCAGCAGCGAGGCGTTGCCGCCGGCGGCTGTGGTGTTCACCGTCACCGTCTTTT
CGGTAGCGAAGCGCAGCAGGTAGTGCGGGCCGCCGGCCTTCGGGCCGGTGCCGGACAGGC
CCTGGCCGCCGAACGGCTGCACGCCGACCACCGCGCCGATCTGGTTGCGGTTGACGTAGA
CGTTGCCGACGTGGACGCCGTTGCTGATGCGATCAACGGTCTCGTCGATGCGCGAATGCA
CGCCCAGGGTCAGGCCGTAGCCGGTGGCATTGATCTGGTCGATCACCGCGTCGAGCTGGT
CGCCCTTCCAGCGGATCACGTGCAGGACCGGCCCGAAGATTTCCTTGTGCAGCTGGCCCA
GGTCCTTCAGTTCATACGCGCGCGGTGCGAAGAAGGTGCCATTGGCCGCTTCGGCGGACA
GCTCGGCGGCCGCGATCAGGCGCGCTTCGCGGTCCATGCGCTCGGCGTGGTCCTGCAGGA
TCTTCAGCGCGTCGGCGTCGATCACCGGGCCGACGTCGGTGGACAGCAGGCCCGGGTTGC
CGACCTTCAGTTCCTTCATCGCGCCGGCCAGCATGGTCATCACCTTGTCGGCGATGTCGT
CCTGCACGAACAGCACGCGCGCGGCCGAGCAACGCTGGCCGGCGGAGGTGAAGGCCGAAC
CGATCGCGTCCTTGACCAGCTGTTCCGGCAGCGCCGAGGAGTCGGCGATGAAGGCATTCT
GGCCGCCGGTCTCGGCGATCAGCACACCGATGGCGGCGTCACGCGCGGCCATGGCGCGGT
TGATCGCACGTGCGGTGTCGGTGGAGCCGGTGAAGGCCACGCCGGCCACGCGCGGGTCGG
CGGTCAGTGCGGCACCGACGGTGGCGCCGTCGCCCGGCAGGTACTGCACCACCTCGGCCG
GCACGCCAGCTTCGTGCAGCAGCTTCACCGCGTAGTAGCCGATCAGGTTGGTCTGTTCGG
CCGGCTTGGCGATGACGCTGTTGCCGGCGGCCAGTGCAGCAGCGACCTGGCCCAGGAAGA
TCGCCAGCGGGAAGTTCCACGGGCTGATGCAGACGAACACGCCGCGGCCGTGCAGCTGCA
GCTCGTTGGACTCACCGGTCGGGCTGGGCAGCTTCTCGGCGTGGCTGAACTGCTCGCGCG
CCTGCTTGGCGTAGTAGCGCAGGAAGTCCACGGCTTCGCGCACTTCGGCGATGCTGTCGG
GCAGGCTCTTGCCGGCTTCCTTCACGCACAGCGCCATGAACTCCGGCATGCGCGCTTCCA
GCTGGTCGGCGGCGTGCTCGAGGATGGCGGCGCGGCTGGCGGCCGGGGTGCGGTTCCAGG
CCGGCTGCGCGGCTACGGCATTCGCCAGCGCCTTCTGCACGGTGGCGGCATCGGCGGCCA
GCCACTGGCCGACCACTTCGCGGGTGTCGGCCGGGTTGGTCACCGGCAGCGAGGCGCCGG
CCGGGTTCGCACCCGGCACCAGCGGGGCGGCCTGCCACGGCTTCACGGCCGCGTTGAGCT
GCTCGGCGAGGGCGCGCAGTTCGTTGTCGTTGGCGAGGTTGGCGCCCATGGAGTTCTTCC
TGTCGTGGTTCTGGCTGCGCAGCAGGTCTACCGGCAGCGGGATCTTGGGATGCGGAATCG
AAGCGAACGAGGCGACCATCTCGACCGGATCGCGGATCAGGTCGGCGATCGGCACGCGCT
CATCGGTGATGCGGTTGACGAAGCTGGAGTTGGCGCCGTTTTCCAGCAGGCGGCGCACCA
GGTACGGCAGCAGGTCTTCATGCGAACCGACCGGGGCGTACACGCGGCAGGGCAGGCCCA
GGCGATCGGCCGGCACCACTTCGGCGTACAGGTCATCGCCCATGCCGTGCAGCTTCTGGT
GCTCGTACACGCCACCGTTGGCGATGCTGCGCACCGCAGCGATGGTGTGCGCGTTGTGCG
TGGCGAACATCGGGTAGATCGCGTCGGCATGGGTGAACAGGCGCTTGGCGCATGCCAGGT
AGGACACGTCGGTGTTCTGCTTGCGGGTGAACACCGGGTAGCCCGGATAGCCTTCGATCT
GCGCGCGCTTGATCTCGGCATCCCAATAGGCGCCCTTGACCAGGCGCACCTGCAGGCGGC
GACCGGCGCGGCGCGCCATGTCGGCCAGGTGGTCGATCGTGTACGGTGTGCGCTTCTGGT
AGGCCTGCACGACCACGCCGAAGCCGTCCCAGCCGGCCAGCGAGGCGTCGGAGAACACCT
GCTCGATGATGTCCAGCGACAGTTCCAGGCGGTCGGACTCTTCGGCGTCGACGGTGCAGC
CGATGCCGTAGCTCTTGGCCAGCTGCGCCAGCTCCAGCACGCCCGGCACCAGGTCCTTCA
GCACGCGCTCGCGCTTGGCGTGCTCGTAGCGCGGGTACAGCGCCGACAGCTTGATCGAGA
TGCCCGGTGCGTTGTTGACGTCGCCATCCGGGCGGCCGCCGCGGGCCTTGTGATCACCGC
CAATGGCGTGGATCGCGCGACGGTAGTCTTCCAGGTAGCGCAGCGCGTCCTTCATGGTCA
GCGCGCCTTCGCCCAGCATGTCGAAGGAGTAGCGGTAGTTCGCGTTGTCGCCCTTGTGCG
AGCGCGACAGCGCCTCGCTGATGGTGCGGCCCATGACGAACTGGTGGCCCATGATCTTCA
TCGCCTGGCGCACGGCCAGGCGCACCACCGGCTCACCGACGCGGCCGACCAGGCGCTTGA
ACGCGCTGGGCGCATCGGCGCGGGTGGCGTCGTTCATCTGTACCAGCTTGCCGGTCAGCA
TCAGGCCCCAGGTGGAGGCGTTGACCAGCACCGAGTCGCTGCCGCCCAGGTGCTTTTCCC
AGTCGGCATCGGCCAGCTTGTCGCGGATCAGCTTGTCGGCGGTGTCCTGGTCCGGAATGC
GCAGCAGCGCTTCGGCCACGCACATCAGCAGCACGCCTTCTTCGCTGCCCAGGTCGTACT
GGCGCATGAAGGCTTCGATCGCGCCCTGGTCCTTGGCACGCACGCGCACGCGGCCGACCA
GGTCGGCGGCCAGCGCCTGCACCCTGGCCTGCTCGTCGGCCGGCAGCCGGGCCTGCGCCA
GCAGCTCGCGGACGTGGCTGGCCTCGTCCTTCAACCAGGCATCGGTGATGGCCTGGCGGA
ACGGGTTGGGGGGCGCCGGCAGTTCCGGCGACAGCAGCACGCCGGGACGCTGGGCGTCGC
TGGCGGCAGGGGAGGAGGAAGGTGCGTTCATGCCGGTCCGGCCAATGGAAAACTTGGCGA
TTTTAATCATTTTTGCGGGTTGCGGAAGTGCCCCACAGCCACCTTCGTGAAGGGCTGATA
GCCCCTAACGGTGGTGTATTCAGCGTGTTCAGCAAGCCCGGCAATATTTGTGCTGAATTC
GGCATTCGCGCCGCCGACCCCATGCTGTGTTGCAGCATGGGAAAAAGTGTGAATGCACCC
TTGCTACCGGCGAGAGGGCGGGGCTACCATCGAGACGTTTCCCGCGGCAGGAACGCGGTT
GCGACATGATCGAGGTGCTTCCAGCTCCGGATGGGTCAGGTACGCAGCTGCGGCTGCGTC
CCCCACGGGCGCTCGATGCCCGGCAGTTCGTCCTGTTGTTCACCGTGTTGTCGGGTGCGA
TGTGGCTGGTGTCCGCCCTCGGGTGGTTGGCCGGCAATGCATTCGCCCCCCTGTTCGCGC
TGCTGTACAGCCTGGTGCTGGCGGCGGCACTGCGTGCCTTGTGGCGCAGCGGTGAACGGC
AGGAGGAGATCCGGGTAGTGCCGGCGTACGTGGAGGTCATCCCCGTACCCGGTGGATCGC
CGGTGTTCCGGGCCCACCCCCACTGGGTGCGCCTGCTCACCGGCGATGAGAGGGTCCGGC
TGGCATCCAGCGGCCGGCAGGTGGAGGTGGGGAGTTTCCTCGCGCCGGCCGAACGTCAGA
CGCTCGCAGAGACACTTGAAAGCTTGCTCGCCGCCAGCGATGGCGGCAACCGACGACGCT
AAGGGTCTAGGCAATGAAGCAAAGCAGCAGGTGGGGCACGAAGTGCGTTGCAGCGGTCAC
CGCCATGGTGGCCGGGGGACTGATGCCGGCGTTGGCCTGGGCCCAGGCGGCCGATCCCAA
GCCGTGGCAGCTGAACATGGGCAAGGGGGTGACCCAGACCTCGCGCCTGGCCTGGGAATC
GAACAATCTCTCGTTGATCATCTGCACGGTGATCGGCGTCATCGTGTTCGGCGCGATGGC
CTACGCCATCTTCAAGTTCCGCAAATCCAAGGGGGCAGTCGCCGCCACCTTCAGCCACAA
CACCAAGGCCGAGATCATCTGGACGGTGATCCCGGTGATCATCCTGATCGTGATGGCGTG
GCCGGCCACGGCCAACCTGATCAAGATGTACGACACCCGCGATGCCGAGATGACGGTCAA
GGTCACCGGCTACCAGTGGATGTGGAAGTACGAATACCTCGGCGAGAACGTCACCTTCAC
CAGCCGCCTGGACCGCGAGTCCGACCGCGTGCGGCAAAGTGGCATCGTGCCGACCCGTGA
AAGCCATCCGCACTACCTGCTGGATGTCGACAACCGGCTGGTGCTGCCGGTCGACACCAA
GGTGCGCTTCGTCATCACCTCCGACGACGTGATCCACGCCTGGTGGGTGCCGGCGCTGGG
CTGGAAGCAGGATGCCATTCCCGGCTTCATCAACGAAGCCTGGACCAGCATCGAGCAGCC
TGGCGTGTACCGCGGCCAGTGCGCCGAGCTGTGCGGAAAGGACCACGGCTTCATGCCGAT
CGTGGTCGAGGCGGTGTCCAAGGAGGAATTCAAACAGTGGCTGGCGCAGCGCAAGCCGGC
GCCGGCTGCCGCGCCGGCCACGCCTGCGGCACCTGCCGAACCGGCTGCACCGGCGGGCGA
GGCGCCGGCTGCGCCTGCTGCTGCAGAAGCGGCCAGCGCACCTGCCACTGCAGCCAGCGG
CGCGTGATGTAAAGCCCGCGGCCGCCCGCGGCCGTGGTGACAACCGATTCTGAGAGGTGT
TTTGCAATGGCGCACTCGGCAGTTGGGCACGACGATCACCATCACCAGCAGAGTTTCTTC
GAGCGTTGGTTCTTCTCGACCAACCACAAGGACATCGGCACGCTGTACCTGGGTTTCAGC
TTCATCATGTTCATCATCGGCGCGGCGATGAGCGTGGTGATCCGCGCCGAGCTGGCACAG
CCCGGCCTGCAGTTCGTCAAGCCCGAGTTCTTCAACCAGATGACCACCGTGCATGCGCTG
GTGATGATCTTCGGTGGCGTGATGCCGGCCTTCGTCGGCCTCGCCAACTGGATGATCCCG
CTGCAGATCGGCGCGCCGGACATGGCGCTGCCGCGCATGAACAACTGGTCGTTCTGGTTG
CTGCCGGTGGCCTTCAGCCTGCTGCTGCTGACCCTGTTCCTGCCCGGTGGTGCGCCGGCT
GGTGGCTGGACGCTGTATCCGCCGCTGTCGCTGCAGGGCGGCTACAACGTGGCCTTCAGC
GTGTTCGCGATCCACGTGGCCGGCATCAGTTCGATCATGGGTGCGATCAACATCATCGCC
ACCGTGCTGAACATGCGTGCGCCGGGCATCGACCTGCTGAAAATGCCGATCTTCTGCTGG
GCCTGGCTGATCACCGCGTTCCTGCTGATCGCGGTGATGCCGGTGCTGGCCGGTGCGGTG
ACCATGCTGCTGACCGACAAGTTCTTCGGCACCAGCTTCTTCAACGCCGCCGGTGGCGGT
GACCCGGTGATGTACCAGCACATCTTCTGGTTCTTCGGGCACCCCGAGGTCTACATCATG
ATCCTGCCCGCCTTCGGCGTGGTCAGCGAGATCATCCCGACCTTCAGCCGCAAGCCGCTG
TTCGGCTACCAGGCGATGGTGTACGCCACCGCGGCGATCGCGTTCCTGTCGTTCATCGTC
TGGGCCCACCACATGTTCACCGTGGGCATGCCGCTGGGCGGCGAGATCTATTTCATGTTC
GCCACCATGCTGATCTCGATCCCGACCGGCGTGAAGGTGTTCAACTGGGTCAGCACCATG
TGGCGTGGCTCGCTGACGTTCGAGGCACCGATGCTGTGGTCGGTGGCCTTCGTCATCCTG
TTCACCATCGGTGGCTTCTCCGGCCTGATGCTGGCCATCGTGGCCGCCGACTTCCAGTAC
CACGACACCTACTTCGTGGTCGCGCACTTCCACTACGTGCTGGTGACCGGTGCGGTGTTC
GCGCTGATCGCCGCGGTGTACTACTGGTGGCCGAAGTGGACCGGGCGCATGTACAGCGAG
AAGTGGGCCAAGGTGCACTTCTGGTGGTCGATCGTGTTCGTCAACCTGCTGTTCTTCCCG
CAGCACTTCCTCGGCCTGGCCGGCATGCCGCGCCGCATTCCCGATTACAGCGTGGCGTTT
GCCGACTGGAACCTGATCAGCTCGATCGGTGCGTTCGGCATGTTCGTCACCCCGTTCATG
ATGGCCGCGATCCTGCTGTCCTCGCTGCGCAACGGCGAGAAGGCCGAAGCGCGTTCCTGG
GAGGGTGCACGCGGCCTGGAATGGACGCTGCCGTCGCCGGCACCGGCGCACACCTTCACC
ACCCCGCCGACCATCCGCCCGGGGGATCTGGCGCATGACGACATCACGCATTGAGGTGGG
GCATGCATAACGAGAGCCCGCTGCAGACCTGTAGAGCCGAGCCATGCTCGGCGGATGAGA
AGCAGCCGACCAGCGGTCGGCTCTACCAGGGCGGAAGCATCGAGCAGCAGCGCCAGCGTG
CGAAGCGCACGGCGGTGTGGGTCGGCGCCATCGCTGTGCTGGTCTACGTCGGCTTCATCC
TCAGCGGGGTGATCGGCCGATGAGCGAGGCACCGGCCAGCACACCGTCACGCAGTGCCGG
GCTGCCGCGCCTGATCGGCGTGGCGGTGGCGGTGTTCCTGCTGACGTTCTCGCTGGTGCC
GCTGTACCGCATCGCCTGCGAGAAGGTGTTCGGCGTGCGCCTGGAACGCGGTCCCGGTGG
CGAAGCCAGCGCAGGTGCCGCGGCCGGCAAGCGCACCGTGCGGGTGGAGTTCGATGGCGG
CGTCAATTCGCGACTGCCGTGGTCGTTCCATCCCGAGCAGCTGACCATGGACGTGGTGCC
CGGCGAGCTCAACGAGGCGCTGTACTTTGCCCGCAACGACAGCGCAGCTGCCGTGGTCGG
CAGCGCGGTGCCTTCGGTGGCACCGGCGCGTGCGTCGGGCTTCTTCAGCAAGACCGAGTG
CTTCTGTTTCACCGCGCAGACGCTGCAGGCCGGCGAGAAGCGCGACATGCCGGTGCGCTT
CATCGTCGATCCGGACCTGCCGCCGGAGATCAGGACGATCACCTTGTCCTACACCTTCTA
CCGCAACGACGCGCTGTCCGATCGGCTGGCCCCGGCCGCCACCTCGGACGGCGCGCACGC
CGCACCCTGACCCGGATACCGACATGGCCCAGACACCGACCGACGCCAACGTGTACTTCG
TCCCGGCCCAGAGCAAATGGCCGTTCGTGGGTTCCATCGCCATGATGGTGACCATGGTGG
GCGTGGCCAGCTGGCTCAACGATGCCAGCTGGGGACGCTGGACGTTCTACATCGGCATCG
CGATGCTGGTGCTGACCCTGTTCTGGTGGTTCAGCGACGTGGTGCGCGAATCGCAGGCCG
GCAACTACAACCACCAGGTCGACGGATCATTCCGGATGGGGATGATCTGGTTCATCTTCT
CCGAGGTGATGTTCTTCGGCGCGTTCTTCGGCGCGCTGTTCTACACCCGCAACCTGGGCC
TGTCGTGGCTCAGTGGCGAAGGCCGTGGGGTCATGACCAACGAGCTGCTCTGGCAGGGCT
ATTCCGCCGGATGGCCGACCAATGGCCCGGCGGCGATCGGTGGCGCGTTCCAGACCATCC
CGGCCTGGGGCCTGCCACTGATCAATACGCTGATCCTGTTGACCTCCGGCGTGACCCTGA
CCATCGCCCACCACGCACTGAAGGCCGGCAACCGCCGCCAGCTGCTGATCTGGCTGGGCC
TGACCGTGGTGCTCGGCCTGGGCTTCCTGACCCTGCAGGCAGAGGAGTACATCCATGCCT
ACAAGGAACTGAACCTGACGCTCGGCTCCGGCATCTACGGGTCGACGTTCTTCATGCTGA
CCGGCTTCCACGGCGCGCACGTGCTGCTGGGCACGATCATGCTGATCGTGATGTGGCTGC
GTTCGGCCAAGGGACACTTCACCCGCGACAACCATTTCGGTTTCGAAGCCGCCGCGTGGT
ACTGGCACTTCGTCGACGTGGTGTGGCTGATGCTGTTCCTGTTCGTCTACGTGCTTTGAT
CAGGCGCGCATCGGTGGTCTCAGCCGCCGATGCCGTGTGGTTTGATCCAGCCCATGTAGA
TGCTCACGATCACCAGCAGGATCAACGCTACCGACACCGCGATGCGGCGCGTCAGTGCAT
TGACCGTGCGCTTGGTCTGGCCGCGGTCGACCAGCAGGTAGTACAGGCCGGCGCCCAGAT
TCCAGACGATGACGATCAGAAACGCGATTACCAGCAGGGTCTTCAGCGAATCACTCATGC
GCGGCTCGAGGGCAGGGTGGATGTGCCTATCTGACCGCGTTTGCGCGGACTTGTCATGAT
GCGCCAGCACACGCGCGTGTTCGGATGGTTGCTGGCCGTGCTGGCGATGGCCGGATTCAC
CGCATTGGGGCTGTGGCAGCTGCAGCGCATGCATGCGAAACAGGCAATGTTGGATGCACA
GGGTCCAGCCGTGGCTCAGACGCTGTCGCTGGCCCAGGCGCTGGCCGCACCGGGCGCGTT
GCATGGCGTGGCCGACCATGGCCGCTTCCTGCCCGGCGTGGTGCTGCTGGACAACCAGAT
CCGGCATGGCCGCGCCGGCGTGAAGATCTATCGCCCCTTCCGCAGTGACGACGGCAGCGT
GCTGCTGGTCGACCTCGGTTGGCGTGCGCTGCCGCCGGATCGCACGCTTCCGGAGGTGCC
GTCGCCGCCTTCGCCGGTGGCCGTGCGCGGGCTGCTCGCGCCGCCACCATCGGCGGGACT
GCTACTGGGCCCGGCGTTCTCTGCTACCGGTGAGGCCGGGCGCTGGCTGGCCAGCCGGTT
GCCGGACGACGGGCTGGCGCGCGCGCTGGGGCTGCAGGCGCTACCCGACCGCGTGCTGAG
GCTGGACCCGGCGCTGCCCTTTGGCGACGAGCGCGATCTGGACCTGCTGCCGAACACGCT
GCCGCCTCAGCGCCACCTGGGCTACGCCGTGCAGTGGTTCGGGCTGGCCCTGACCGTGCT
GGTGGTGGCCGTGGTGCTGGAGCGGCGGCGGAGGCGCGTGATTACCCGGTAGTGCCGGCA
TCCCCTACCCAACCATGAGAAAATGCCCCGCATGAACACTGCTACGTCCCCGCAGGCGCG
CGGTTCCGGCCGCCGGACCCTGGTGCTGCTGTTTGCCGTGTTCTTCGGGGCGATGGCACT
GGCCGCCGTGCTGCGCTTCTCCGGCTGGCAGCCGACCGGGCACCGCAATGCCGGCCAGCT
GCTGAAGCCGCCGGTGGACCTGCGCCAGCAGGCGCCGACCCTGGCCAGCGGCCAGTCCTA
CCCCTGGAACCCCGAGGCCCGTACCTGGCGCCTGCTGGTGGCGCCGGCCGGTGCCTGCGA
CGCGCAGTGCGTCACTTTGTCGCAGGGACTGGGCAAGGTGTGGCAGCTGTTCGGCCATAA
CGCCGATAATGTCGAGATCCTGTGGCTGGGTACGCCACCGGCGTCGATCGCCTCGCTGCC
CGCGCTGCGGCCGCTGGCTCCGTCGCCAGCCCTGCGCGCGGCGTTGCCGGGCGTCGACGA
TCCGGCGGGACTGCCGGTCTACGTGATCGATCCGAACGGCTTCGTGATCATGCGCCATGC
CCCGGGTTCCGACCTCGGTGGCCTGCGCAAGGACATGGCCACGTTGCTGAAACTGAAGTG
AGTCCCGTTTGATGAGCCTTTCCGCGCGTCCGGCGCTGCACCGCAATTTCCACCGCCTGG
CGTGGTTCGCCATGATCATGACCGCGAGCACGATCATGTTCGGCGCCTTCGTGCGCCTGT
CCGATGCCGGCCTGAGCTGCCCGGACTGGCCGACCTGCTATGGCCAGGCCACTTGGCCGC
AGCACGTGGAAGAGACCATCGGCCACCCGGCGGCGGAGATCCGCCCGCTGGAGACCCACA
AGGCCTGGCGAGAACAGGTGCATCGCTTCCTGGCCGGCGCGCTGGGCATCGAGATCCTGA
CCCTGGCGCTGCTGGCCACGCGCAAGCGACGATTCGGAAGCACGGCGGTGGTGACCGCCT
GCGTGCTGGTGGCCGCCGGCATACCGCTGTACATGATGGGCTGGCACGGCACCGCCAGTG
CCCTGGCCTTGACCGGCGAGGCGATCCTGCTGATCGCCGCGCTGCGCTGGAGCAACATCG
ATCTCGCACGTGCGGCGCTGCTGACCTTGGCGGTGGTGATCTTCCAGGCCCTGCTGGGCA
TGTGGACGGTGACCCTGCTGCTCAAACCCATCGTGGTGATGGGCCATCTGCTGGGCGGCA
TGCTGATGTTCGGCCTGCTGGTGTGGATGGCCTGGCGCGCGACGCACATGCCGATCACCC
TGGCTGAAGCGCCGAAGCTGAAGTGGCTGATGCGCATCGGCGTGGCGGTGCTGGTTACCC
AGATCGCGCTGGGTGGTTGGGTCAGCGCCAACTACGCCGCACTCGCCTGCGGCGGTGGCA
GCGCCTCGCTGGACAACTTCCCGCGCTGCGCCAACCAGTGGTGGCCGCAGCACAACTTCG
TCGAAGGCTTCACCCTGTGGCGCGGCATCGGCGTGGATTACGAAGGCGGTGTGCTGGATG
GCGCTTCGCGCATCGCCATCCAGATGGCGCACCGCCTGTTCGCGGTGGTGGTGGCCGTCT
ACCTGCTGTGGCTTGGCGTGCGCCTGTTCCGGTTGCCGAGCATGCGTGGCTGGGCCAGCG
CGCTGATCGCGCTGCTGGTGCTGCAGGTCACGCTCGGCATCCTCAACGTGAAGCTGGCGC
TGCCGCTGGAAGTGGCCGTGGCCCACAACGGCGTGGCCGTTGCCCTGTTGTTCGTACTGG
TCAGCCTGCTGGCCCGCCTGCGTGCCCCGGACTGATTCCATGTTTTCCAATTACCGCCAG
TACTGGGACCTGACCAAGCCCAAGGTCGTCGCCCTGATCGTCTTCACCGCCCTGGTCGGC
ATGGTCCTGGCCATCCCCGGCGTGCCGAGCTGGGAGCAGGTGCGCGCCGGCCTGCTCGGC
TTCCTCGGCATCTGGCTGGCGGCCTCGGCCGCGGCCGCCATCAACCAGCTGCTGGACGCG
CACATCGATGCGCAGATGGCGCGCACCTCGTGGCGCCCGCTGGTGGTGGGCAAGGTCAAG
CCGTGGCAGGTGCTGGTGTTTGCCGGCGTGCTGATCGTGCTGTCGATGACCCTCCTGGTG
CTGTGGGTGAACCTGATCACCGCAGTGCTGACCTTCGCCTCGCTGATCGGCTACGCGGTG
ATCTACACCGTGTACCTCAAGCGTGCGACCTCGCAGAACATCGTCATCGGTGGCCTGGCC
GGCGCGATGCCGCCGATGCTGGGCTGGGCCGCAGTGACCGGCATGCAGGGTTCGTCGGAC
TGGGCGTACTCGTCGCTGCTGGTGCTGATCATCTTCATCTGGACCCCGCCGCACTTCTGG
GCGCTGGCGATCTTCCGCCGCGAGGACTACGCGAAGGCGGAGATCCCGATGCTGCCGGTG
ACCCACGGCGTGGTGCATACCCGCAAGCAGATCATGGTGTATTCGGTGGTGCTGGCGCTG
GTCTGCCTGCTGCCGTACCTGGTGGGCATGAGCGGTGCGTTCTACCTGGGCGGCGCGATC
GTGCTCAACGCCGTGTTCCTCTGGTACGCCTGGCGCATGCTGAACCCGCCGGACGAGCTG
TTCTCGATGAAGATGTTCTATTACTCCATCGTCTACCTGATGGCGCTGTTTGCCTTCCTG
CTGGTGGACCACTGGATCCTGCCCTGGCTGTGACCTCGGGGTCGGATCCCCGAAGGGGCT
CTGACCCCACCTGATCGCGCGGACATCCTCGCATGACGTGGATCACCTTGAACCGCCGTC
TCGGCGTCGCCATTGCTGTTCCTGACCCCAGGGAAAGGAAGCAGCAGGGATGCATTCGTT
CTTCCGTTGGACCACCGCGCTGATGCTGGCGCTGGGCATGGCCGTGACCGCGCATGCCGA
CGACACTACCGCGCAGATCCGCCAATACGCCGCTGGCCATCGCATGCTGGTGCTGGGCGA
ATTCCACGGCACACGCGAGACGCCACTGCTGGTGCGGCAGCTGGTGGACGACTACAGCCG
CAATGGCGCGCCGGTCCTGCTGGCGCTGGAACTGCCACGTGCCGAGAATCCTGTGCTGCG
CGACTATCTGGAATCCGATGGCGGGGCCGCGGCGCGCCAGCACCTGCACGGCCGCGCGTT
CTGGACCGTACGCGACGACCAGCACGATGGTCGCCGCAGCCGCGACATGCTGGCGATGAT
CGAAGGCCTGCGCGCGCTGAAGGCGCAGGGCCGCGCGATCGAGGTGGTTGGCTACGACGT
CAATCACAGTGACGGCGGCAGCCAGGCCCGCGATGACCGCATGGCCGCCGAACTACGGCG
CCTGTACCAGCGCCTGCCCGATGGTGCACGGATGGTTGTGCTGACCGGCAATGTCCACGC
CATGCTGCAGCGCCCCGCCGATGCTCCGCCGGAAATGCAGACCCAGCCGATGGCATCGGT
ACTGCGCGACCTAGATATCTACAGCGTGCGGCTGGAAGCGTTGCGCGGCCACTTCTGGGG
ATGCATGGACCGCTGCAAGGCGCTGGCGCTGCTCGAACGGCCCGCGCGTGCGCCGGAGGT
CAACACCCACGCCGGCCGCGAGTACGACCTGTGGGTGTGGATGCCGCAGCTGAGCGTGGG
CACGCTGGTGGAGCCGTGAATCCACGCATGGCGTGGATCTGCTGTAGATCCACGCCACGC
GTGGATGGAGTTCCGGGTCAGGGCTTGCGCCGCGCATACCGCTGCGCGATCACACCGCAG
ACGATCAGCTGGATCTGGTGGTAGATCATCACCGGCAGCACGATGGCGCCCAGGCTGCCG
CCGGCGAACAGCACCTTGGCGATCGGCACGCCGGTGGCCAGGCTCTTCTTCGAGCCGCAG
AACACGATGGCGATCTCGTCCTCGCGGTTGAAGCGCAGGCGACGGGCGATGAAGGTGATC
AGCGGCATGGCGATGCCCAGCAGCACAGCGGCCACGATGGCCACAGCCAGCAGCGACAGC
AGCGGGGTCTTGCTCCACAGGCCTTCGGTCACCGCTTCGCCGAACGCCGAGTACACCACC
AGCAGGATGGTGGCCTGGTCGGTGTAGCGCAGCAGCGCGCGCTGGCGTTCCACCCAGCCG
GCAATCCACGGCCGCAGCAGGTGGCCGGCCACGAACGGCACCAGCAGCTGCAGCATGATG
CCGCCGATCGCATGCAGCGGATCATGGATGCCGCCCGAGGTGCCGGCCAGCGCGGTCAGC
AGCAGCGGGGTCAGGAACACGCCGAGGATGCTCGACAGCGAGGCGCTGCACACCGCTGCG
GGCACGTTGCCATGCGCCATCGAAGTGAACGCGATGGACGACTGCACGGTGGAGGGCAGG
GTGCACAGGAACAGCACGCCGAGGTACAGCTCCGGGGTCAGCAGCCAGCCCGACAGTGGC
TTGAACATCAGCCCCAGCAGCGGGAACAGGATGAAGGTGCAGGCCAGGATGGTCAGGTGC
AGCCGCCAGTGCAGCATGCCGCCGATGATCGACTCGCGCGGCAGGCGCGCGCCATGCAGG
AAGAACAGTGCAGCGATGGCGACGGTGGTGACATCGTCGAGGACGATGGCGGCGGCGCCC
TTCATCGGCAGCAGCGAGGCCAGGCCGACGGTGCACAGCAGGGCGAGGGTGAAGTTGTCC
GGTCGCAGGCGCGACCACCAGCGGGTCATGGTGGGCAGTGTCCTTGGTGCGGAGGGTTCA
GGGCGAGGTGACCGGCGTTGCCAGGCGTTGGCGGGTGGCGGCTTCCAGCGACTTCAGGCC
AGCACGCTGGCCCAGCTGAAGGGCCTGTTCGGGGCTGGCATGTTCGTACCGTGCATTGAC
CAGGCCGAGCACGGCGCCGGCGCGGTTGCCGGACGCACAGTGCAGCAGCACCGGCCCCTG
GCTCTGCTGCAGGGCCAGGTGCACGGCACGCACGTTGGCCGTATCCAGGCCATCGGCGCC
GGCCACCGGAATGCGCACGTAGCGCAGGCCCAATGATTCGGCGACGCGGGTTTCATCGAA
GCCCCGGTCCTCGCCGGGCTGGCGCAGGTCGATCACAGTGCGCACGCCCTGTGCAGCCAA
GGCCTGCAGCTGTGCGGCGCTGGGCTGGCCGCCGGCATACAGGCCGGGGCGGACTTCGTT
GAGGGGCGCGTCTTCGGCCAGGGCCGTCAGTGACAGGCAGAGCGACAACAACAGCAGGCA
GGTCAGGCGCAGCAGCATGGTCTTCTCCGTGAAAACGTTCTGCCGCTACAGGCGCAGTCC
GGCGCGCGCCTTCAGCAGCTCGCGCAGTTCGTACTTGTCAGTATCGTCCAGGCCCTGCTG
GCGCTGCTTTGCCAACAACTCCTCCAGACGTTGCACCAGCAGCTGTTTCTCCAGCTGTGC
CACTGCGTCGTGCAGTTCCTGGGTCCAGCTGGCCTCGGTGCCGGGCAGCGTCTGTGCGGC
CAGGGTATGCAGCGAGGCCTGTTCCTCGCGCCCATCGAAGTGTTCCAGCAGGGCGCCGGT
ACTGATGTCCGGGCGCTGTTCGACCAGCCCCAGCAGCTCCAGCAGCAGTTCCACGCCGGG
CAGGCGCAGGCCCTGGAAGTGGTGCTTGCCGCCCAGCGTCAGCGCCAGCGACGGCTGCTG
CAGCAGTACGGCGATCGCGCCGCGCACCAGGCTGCGCTTGGCCACGGGCTGGATCGTCCG
CTGCGGCTGGCGTTGCGGCATCGGCGCGCGCGTGGCTTGGGCAGTACCGCCCAGGCCGGT
CAGCTGCGCCAGCTGCTGCTTCATCAGGTCGCCAAAGGCGCCGTCGGGAATCTGCGCCAG
CATCGGCTTGGCGCGTTCGGCCAGGCGTGCCTTGCCATCGAGCGTGCCCAGGTTGATCTC
GCGGGTCAGTTCGTCGAAGAAGAACTGCGACAGCGGCGTAGCCTGCTTCAGGCGCTCGTT
GAACGCTTCGGCGCCTTCCTTGCGCACGATGGTGTCCGGGTCTTCGCCATCGGGCAGGAA
CAGGAAGAAGGCCTGGCGGCCATCCTTCATGCGCGGCAGCACCGACTCCAGCGCCTTCCA
GCCGGCGCGGCGGCCGGCGGCGTCGCCGTCGAAGCAGAAGAACACGTCCGGTGCGTTGCG
GAACAGCAGCTCGGCATGGTCCGGCGTGGTCGCGGTACCCAGCGTTGCCACCGCCTGGGT
GACGCCGAACTGGAACAGCGAGACCACGTCCATGTAGCCCTCGACCACGATCAGCCGCTC
GATCTTCTGGTTGGCCTGGCGCACCTGCCACAGGCCGTACAGTTCGCGGCCCTTGTGGAA
CAGCGCGGTCTCGGGCGAGTTGAGGTACTTGGGGCCGTCGTCCTTCTCGAACACGCGGCC
GCCGAAGGCGATCACCCGGCCACGGCGGTCGAAGATCGGGAACATCACCCGGTCGCGGAA
CTTGTCGTAGACGTGGCCGCGGTCGTTCTTGGAGAACAGGCCGGCGCGGTCGAGCAGCTT
CATGCGCCGCTCGTCCTTGCCCAGCGCGTCGCGCAGGCCGCTGTAACCATCCGGCGCGTA
GCCGATCTGGAAGCGCGCGCGGTTCTCTTCGTCCACGCCACGGCCATCCAGGTAGCTGCG
GGCCTTCTCGCTGCCCTCCAGGTTCTTCTGGAAGAACTTGGTCGCCGCGTCCAGCGCCGA
GTACAGCTCGCGGCTGTCGTCCTGCTGCTGCGGGCTGCGCGGATTCTCGTTGCGCGGCAC
TTCCATGCCGGCGCGCTTGGCCAGTTCATCCACCGCGTCGAGGAACTCGAGGCGGTCGTA
GTTCATCAGGAAGCTGATCGCGGTGCCGTGCGCGCCACAGCCGAAGCAGTGATAGAACTG
CTTGGTGGGCGAGACCGTGAACGACGCCGAGCGCTCGTCATGGAACGGGCAGCGGGCGGC
GTACTCCTTGCCCTGGCGCTTCAACGGCACGCGGCTGCCCACCACCTCGACGATGTCGGT
GCGGGCGAGCAGGTCGTCGATGAAAGCGTCGGGGATACGGGCCATGGGCAACAGGGCAGG
GCGCGGTGCAGGACCACGCGACGGAACCGGGGGCGGTCGGCCTAGTTTACCCCCTGTCGG
GCACCTGGCTGGCGGTTGCCGGATCAATGCCGGCTGCGGCCAGGTGATGACGCGCGCGCA
GGCGCTCATCGATCACCGCCGTCATCAGTGCGCCAACGAAGAACACGACGGTGGCGTAGT
AGATCCAGACCAGCGAGATCACCAGCGCACCCATCGAGCCGTAGGCACTGCCGGGGGCCA
CGGTGGCGATGTAGACGCCGATGCCGTAGCGGCCCAGTGCGAACAGTGCCGAGGTGATGA
CGCCGCCGATGAAGGCCTGCCGCCAGGCCACGCGGCGGTCGGGCAGGTAGTGGTACATGA
AGGCGAAGCCGACTGCGTAAAGCAGCAGGCTCGTGACGTACCCCAGCGCGGGCAGGATCG
AGGGCAGCTGGGCGAAGGCCACCTGCAGCACCGTGGTGGCCGTCATCGACAGGATCAGCA
GGAAGCCCAGGGCCAGCACCACGCCGAACGAGAACACGCGCTTGCGCAGCCAGGCCTTGA
GGCCTTCCAGACGCTCGCCGCTGGTGCGGAAGATCAGGTTCAGTGCGTTCTGCAGTTGGG
CGAACACGGCGGTGGCGCCGACGAACAGCAGCAGCGTGCTCCACACACCCGCCAGCGAGC
CGACATCCGGCTGGTTGTCGGCGTTCTTCAGAACGGTTTCGGCCACAGTAGCCGCGCTGC
TGCCGGCCACCGAGCTGATCTGGTCGATCAGCGCCTGCTGGGCCGGTGGGTACAGCGAGG
CGGTCAGCCACAGCAGCAGCACCAGCAACGGTGCCATCGACAGCAGGGCGTAGAAGGAGA
CGGAAGCTGCCTGGGTCAGCACGTCGACGTCGATGAAGCGCTTGGCCACCGCCATCGGAA
AGCTGTCCTGCAGGCGCTTGAGGTACTTGTGCAGGGACACGGGAACGTTGGGCTCGGGTT
CAACCATGTGTGCGGTTGTAGCAGGCGACCGACGAAGGTGCGGTGAAGCGGGTGCATCAA
TGGGGTCAGAGCCCTTCCGCGCTGCGGAAGGGATCCGACCCCAGGTGCTGGATTACGCCA
GCAGCTGCTTGACCAGCTTGGAGACCAGGCCCATGTCGGCCTGGCCGGCGAGCTTGGGCT
TCAGCGCGCCCATCAGCTTGCCCATGTCGGCCGGGCCGGCGGCACCGGTCTCGGCGATGG
CGGCCTGGATGGCGGCCACGATCTCGGCCTCGCCCATCTTGGCCGGCAGGTAGGCTTCGA
TGACCACGATCTCGGCGCGCTCGATCTCGGCCAGGTCTTCGCGGTTGGCGGCTTCGTACT
GGCTGACCGAGTCCTTGCGCTGCTTGACCATCTTGTCGAGCACGGCGATCACGGCGGTGT
CGTCCAGCTCGATGCGCTCGTCCACTTCGCGCTGCTTGATGGCAGCGTTGATCAGGCGGA
TCACGCCCAGCTTGTGCTTCTCGCCCGCCTTCATGGCGGCCTTCATGTCTTCGGTGAGCT
GCTGCTTCATGCTCATGAGGAACCTCGTGGTGGTAGGTGGGGCGGGGCGGCTGCCCGAAC
CCGGAAACGCAAAAAGCCGGCGACGCTCGCGCGTGCCGGCTTCGGCTCCATCGCGACAGG
CAGGCCCGCCGCAATGAAGATGCGTCCGATCAGTACAGGCGCTGACGCTTGGTGACGTCG
CGCGACGAGCGGCGCAGCTGACGCTTCACAGCAGCGGCGGCCTTGCGCTTGCGCTCCTGG
GTCGGCTTTTCGTAGAACTCGCGCTTGCGGGTTTCGGCCAGCACACCGGCCTTTTCGCAA
GTGCGCTTGAAGCGGCGAAGAGCAAACTCGAAGGGCTCGTTCTCGCGGACTTTGACGCTG
GGCATGGAATCTCCGGGACACAGTAGAACCGGGTCACGCCCGGCGAGCCGCACATTATAG
CGGCGAAACGACAAACTGCAAGCGCCCAACCCTGAATACGGGCCGGGGGTTCGAAAGCAG
TGAGATCTGCACGTCCCCCGAGGGGGCGGCAGGGGCGTCATAATAGCAGGCATGCGAGTC
CTTGGCATCGAATCTTCCTGTGATGAGACCGGCGTGGCGGTGTATGACACCGACCTGGCC
GGCAGCGCGGCCCTGCGCGCCCATGCGGTCTACAGCCAGATCGCCCTGCACGCCGAATAC
GGTGGTGTGGTGCCCGAGCTGGCCAGCCGCGACCATGTCCGCAAGCTGCTGCCACTGGTA
CGCCAGACCCTGGCCGACGCCGGCCTGGGCGTGGGCGATATCGATGGCGTGGCCTACACC
GCCGGTCCCGGCCTGGTCGGCGCGCTGCTGGTGGGCGCTGGCGTGGCGCGTTCGCTGGCC
TGGGCGCTGGAGGTGCCGGCCGTGGGCGTACACCATATGGAAGGCCACCTGCTGGCCCCG
CTGATGGAAGACGACCCGCCGGAAGCGCCGTTCGTGGCGCTGCTGGTGTCCGGTGGCCAC
ACCCAGCTGGTGGCGGTGGACGCGATCGGCCAGTACCGCCTGCTGGGCGAGACCCTGGAC
GACGCGGCCGGCGAAGCCTTCGACAAGACCGCCAAGCTGATGGGCCTGCCGTACCCGGGC
GGCCCGCAGCTGGCCAGGCTGGCCGAGCAGGGCACGCCGGGCGCGTACCGCTTCGCGCGG
CCGATGACCGACCGCCCTGGGCTGGATTTCAGCTTCTCCGGCCTGAAGACCCAGGTCCTG
ATGGCCTGGCGCGACAGTGACCAGAGCGAGCAGACCCGCGCCGACATCGCCCGGGGCTTT
GAGGACGCGGTGGTCGAGACCCTGTCGATCAAGTGCGAGCGCGCACTGGAAGCGGCCGGG
ACCAACGTGATCGTGGTGGCCGGCGGCGTCGGCGCCAACACGCGCCTGCGCGCCCGCCTG
CAGCAGATGGCCGAGCGCCTCGGCGGCCGTGCCTGCTTCCCGCGGCCGGCACTGTGCACC
GACAACGGGGCGATGATCGCCTTCGCCGGCGCGCTGCGCCTGCAGGCCGGCCAGCACAGC
CCGCCGAAGGTGGATGTGACACCGCGCTGGGACATGGCGACCCTGCCGGCGGTCTGAGCC
GGTGGCGCCGGGCCATGCCCGGCGGACGCATCACCGATGCACTGCCAACGGCGACGCCGC
CAGCACGGTTGTCGCCCGCTCATGGCGCTGCAGCCAGCCCAGCGTGTGTGGGCAGCGGGC
ATGGATCAGCCGCCCGATCGCGGCCAGGTCGGCGCCGATGTCACGTTCCAGGACCGGCTC
GTGGTGGGCGATGCGGTTGCGCAGGTGGCGGATGCGTCCGATATCCGCATGGATGGCTTT
CCTGACGGCACTGGGATGAGCAGAGGGAGCATGCTGCAGAACCCTGCTGAGTGCGGGTAT
CCAAAGTGTGGAGTCGAAGCGACAGGTAAAGAGCTGCTGCCAGAACACCATCGGCAGGTT
GGCGACGATCCCAGGTGTATCGGATACGCGGCTGGCAAGTTGTTCCAGTACCGTGCGTGG
AGAAGTACTGGATGAGGTTGGCAGCCTCCGTCGGAAGGCATTATTCCAAGGCCAACGCGG
GCCATGCTGCCTGGCGAGCACAGCTGCAGCGGCGTTGCGGGTGACCACTTCGCACAGATG
GACCGGCATCATCAGTGCACTGCACATCCGCATGTTCCACAGGTACAGGGATTCGGCTGT
GACGTCGGGGCTGCAGGTCGATGCGATTCTCTCGTAAGTAGACAGACGCTCCGCTGACAA
CGCGCGCCGCAGTACATCGTATGGAGCCATCGTCATGTGCGGTGGTGAAGGAGGAATCGA
TGTTCGCGAGAGTGGGCGGCGGCGACCATCAGGGAACGTCCTTGTCCGCGCGGCTGATTT
TCTGCGTTTTGCCTTGGACGAATACCTGACCTGTCCTGTCGGATTTGGCCTTGACCGGCG
ATCTGGTCCTTGCCTAATCTGCGTGCCTGCGCCACCGGGACTCGCGGCTGGATTTCAGCT
CCCCCCGGGGACAAACGGTAGTACCAAAGGGCCCCGCTAGCAGGGCCCTTTGTTTTTTCC
GGGCCACCCCACGCCGGTGGCCCACCGCCCGTTCCGGGCAGGCTCACCGCCGTGCCGTTA
CCATGGCCGCCTGTATTCGTGCCGGTAAGCGCAATGGACAAGGTTTTCATCGAAGGGCTG
ACGATCGACGCCCTGATCGGTATCTACGATTGGGAACGACGGATCCGCCAGGACCTGGTG
TTCGACCTGGAAATGGGTTTCGACAACCGTCGCCCCGCAGCCACCGATGACATCGCCCAC
ACCCTGAACTACAAGGCGGTGAGCAAGCGCCTGGAACAGTTCGTGCGCGAGTCGGAGTTC
GGCCTGGTCGAGACCCTGGCCGAGCGCTGCGCGCAGATCGTGCTGGACGAATTCGACGTG
AAGTGGCTGCGCCTGAAGTTGAGCAAGCCGGGCGCAGTGCGCGGCGCGCGCGCGGTGGGC
GTGATCATCGAACGCACGCGGGACTGACCCGGTCGTGCCGGCCGTTGGCCGACAACCCCG
GTAGTGCCGGCCGCTGGCCGGCAACCTTGGCAACAACGAAACAGACAGGAGACAACTGAT
GGTGGACGCGGTGGTGGCGGTACAGTGGCTGGAACGGCTGCAGAACACACTGGAACCCTA
TCCCGGCGCCTACCTGGCGTTGATGATCTCGGCGCTGCTGATCGCCGCTGGCCTGGCCAA
CTGGGTGACCAAGCGCATCCTGCTGCGCGGGCTGCGGCGGCTGCTGAGCCGCCTTCCGGG
CGCTGACACTGGCCGCGGCAGCCACCTGATGCGGGTGATCTCGCGGCTGTCGAACGTGGT
CCCCAGCCAGGTGATCGCCTCGGGTATCCGCATCGTGCCGGACCTGCCGCCGGGGCTGGT
CAGCTTCATCATCGGCGCCTGCCAGGCGTGGGCGATCCTGACCGTGGTGCTGGCCCTCTC
GCATGCGCTGGATGCGGCCAATGATCTCTACGAGCGCCGCCCCGAGGCCCGCAACAAGCC
GATCAAGGGGTACCTGCAGGTCGCCAAGATCGTCCTCTTCGTGATCGCCGGCCTGTCGAT
CGTCGCAACCCTGGCGGGGGTCGATCTGCGCTACCTGGTCACCGGCCTGGGCGCGGCCAC
GGCGGTGCTGATGCTGATCTTCCAGGACACCATCCTGTCGCTGGTGGCCAGCGTGCAGAT
CAGTGGCGATGGCCGCGTGCGCATCGGCGACTGGATCGAGATGCCCAGCCAGAATGCCGA
CGGTGACGTCATCGACATCGCGCTGCACACCGTCACCGTGCAGAACTTCGACAAGACCAT
CACCACCATCCCGACCAAGAAGCTGGTGACCGAGTCGTTCAAGAACTGGCGCGGCATGCA
GGAGGCCGGCGGGCGCCGGATCAAGCGCGCGCTGTACCTGGACCAGCACAGCGTCGGCTT
CCTGGACGAGGGTGACCTGGCCTTCCTCGGCGAGTTCGCGCTGCTGCGCGACTACCTGCG
CGACAAGGAACAGGAACTGGGGCAGTGGAACGGGCGCCTGCGCGAGCAGGGCGTGGCCGA
GGTCAACAGCCGCCGCGTGACCAACCTGGGTACGTTCCGGGCCTATGTGGAGCGCTACCT
GCGCAGCCATCCGGGTATCCATACCGACATGACCCTGCTGGTACGGCAGCTGCAGCCGAC
CACCGAGGGCCTGCCGCTGGAGCTCTACTGCTTCACCCGCAGCACTGCCTGGGCCGAGTA
TGAGGCGGTGCAGTCGGACATCTTCGACCACCTGCTGGCGATCCTGCCGGCCTTCGGCCT
GCGGGTATTCCAGGCCTCCAGTGACGCCATGTTGATGGCCGGGCAGCGCCAGTTGGCCGG
CTCGGAGTAAGCTGCGGTGCCCCCGGCGGGGCCATACGGACCCCGCTGGTGGCTGAAACT
GAATGAAGAAACCTCTCGCCAAACGGCTCGGGATCGCTAGAATGCCGGGCTTGTAAACGT
TTTCATCAAGGACTGCCGGTGGCCTCCGATCGCATCGAATCCCTCATTGCCCAGATGACC
GTCGAGGAAAAGGTCGGCCAGCTGGGTGTCTTCGCGGACATGGTCCGCCCGTTCGCCCCG
GACGTGAACCCGGAAGCCAACGTGCGCAATGCCGACCAGGTGCTGCAGCAGGTGCGCGAG
GGCAAGGTCGGCTCGCTGTTCAATGGTGTGGGCGCCGAACTGGGCCGCCGCATCCAGCAG
GTCGCCACCGAGGAGAGCCGCCTGGGCATCCCGGTGATCCTGGCGGCCGACGTCATCCAC
GGCATGCGCACCGTGTTCCCGATTCCGCTGGGCGAGGCCGCCAGCTTCGAGCCGGACCTG
GCCGAGCGCACCGCGCGCGCCACTGCGATCGAAGCCACCGCCGCGGGCCTGCACTGGACC
TATGCGCCGGCCGTGGACATCGCCCGCGACCAGCGCTGGGGCCGTGGCGCCGAAGGTGCC
GGCGAGGATGTGGTGCTGGGCTGTGCGTTCGCCGCCGCCCGCGTGCGTGGCTTCCAGGGC
AGCGACCTGCGTGCGGCCGATTCGCTGCTGGCCACGCCCAAGCACTTCGCCGCCTACGGC
GCGGTGATGGCCGGCATGGAATACAACATGGTGGACATCTCGCCGCAGACCCTGCGCGAC
GTGCACCTGCCGCCGTTCAAGGCCGCCTTCGAGGCCGGCGCGATCACCGTGATGTCCTCG
TTCAATGACATCAATGGCGTGCCGGCCAGTGCCAATGCCGAACTGCTGACCGACATCCTG
CGCGGCGAATGGAAGTTCCCGGGCGTGGTGATCTCCGACTACACCGCCGACATGGAGCTG
GTCGCGCACGGCTACGCCGCCGATGACCGCGATGCCACGGCCAAGGCGTTCACCGCCGGC
CTGGACCTGAGCATGCAGAGCGGCTTCTATGCCGAGCACCTGCCCGGCCTGGTCGAGAGC
GGCGAGGTGCCGATGGCGGTGCTGGATGAGGGCGTGCGCCGCATCCTGTGGCTGAAGGAG
ACCATCGGCCTGTTCGACGACCCGTACCGTTCGCTGGACCCGGCGCGCGAAGCGGATACC
TCGCACATTGCCGCGCATGACGAACTGTCGCGCGATGCCGCGCGGCGTTCGATCGTGCTG
CTGAACAACCGTGACAACGTGCTGCCGCTGCAGAAGACCGGGCAGAAGATCGCGCTGATC
GGCCCGTTCGTGCAGGACCGCGAGAACATCGAAGGCTGCTGGACGCTGTTCGGCGACAAG
CAGCGTTACGTGGACCTGGAAACCGGCGTGCGTGCCGCCATCGGCGACGAAGCGCTGCTG
GAAATCGTGCCGGGCTGCGAACTGGAAGCCGCGATTCCGGGCGGCACGGAAGCCGCTGTG
GCGGCCGCACTGCGTGCCGACGTGGTGGTGCTGGCGCTGGGCGAACCGCAGCGCTACAGC
GGCGAAGCACAGTCGCGCGTGGAGATTACCCTGCCGCCGGCACAGCAGGCGCTGGCCGAG
GCCGTGGCGATGACCGGCAAGCCGCTGGTGGTGCTGCTGCGCAATGGCCGCGCGCTGGCA
TTGCAGGGCGCAGTGCGCAATGCGCAGGCCGTGGCGGTGACCTGGTACCTGGGCACGCAG
ACCGGCCATGCCGTGGCCGATGTACTGTTCGGCGACTACAGCCCGTCCGGCCGCCTGCCG
GTCAGCTTCCCGCAGGTGTCCGGCCAGCAGCCGTACTTCTACAACCACCCGCGCACCGGC
CGTCCGGAACTGCCGACCATGTCGGAGTTCAAGGCGCGCTGGCGCGAGATTCCCAATGAA
CCGCTGTACCCGTTCGGCCATGGCATCGGCTACACCACCTTCGCCTACGGCGTGCCGCAG
CTGAGCACGGCACAGCTCGGCTGGGACGACACCCTGACCATCACCACCGTGCTGACCAAC
ACCGGCCGCGTGGCGGGCGAGGAAGTGGTGCAGCTGTACATCCATGATCGCGTGGCCAGC
CGCGTGCGTCCGGTGCGTGAACTGAAGGACTTCCGCAAGGTGGCGCTGCAGCCGGGCGAG
TCAGCCGAAGTGGTGTTCACCTTGACCCGCGAGCAACTGGCCTTCACCGGCCGCGACGGC
GTGCTGCGTGCCGAGCCGGGCCAGTTCGACCTGTGGGTCTGTGCCTCGTCGGCCGCCGGC
GAAGCGGTGCAGTTCGAGCTGCTGAAGGCCTGATCGAAAAAAAGGGGACGGAGGGGATTA
AGTCGTTTGTGCCAAAACGACTTAATCCCCTCCGTCCCCTTTTTTGTGGTCCTCACTGTG
GCGGCGCTACCATCGGGCCTCCTGTTCGATGGAGTGCGCGCATGCGCCGGATGGCCTACC
TGATTCCCGCCCTGCTGCTGGCGGCCTGTTCGCAGCCGGCGCCGCCGGCCGAGCCTGCAG
CGGATGCGCCGCCGCCGATGGAGGCCAGTGCTGCTTCGACACCTGCGGCTGAACCGGCGG
CGCCGGCTGCCGAAGCCGCCGCTGCACCTGCCGCACCGGCAGCCGAGGTGTCCGCCGAGG
ATGCGCGTGCGCGCATCGAGTCGCTGCTCGGCGATGCCGCGCAGTTCGAAAAGGTCTTCA
ATGCGTTCAAGGCCGCCGTGGTCGGCGGTGATCGCGCTGCGGTGGTCGAGGAAGTGCGAT
TCCCCTTGAACATCAGCGGCGGAAAGAAGATCTCCGGCCCCGGAGAGTTCCAGCGCAACT
ACGAGAAGATCATCACGCCGGAGGTGGTCAAGGCGGTGTCCGCGCAGGACTTCGGCAAGG
TGTTCGTCAACCAGCAGGGCGTGATGATCGGCAGCGGCCAGGTGTGGTTGAGCGGCCAGT
GCCTGGACCAGGCCTGCACGAAGACCGAGGTGAAGGTCATCACCATCCAATGAATGCAGA
CGCCCCGCGTGCGGGGCCGTTTGGCAAGGGTAGTGCCGGCCGCTGGCCGGCAACCGCAGG
ATGCCGGAAGGATCCAGGGTGCCGGCCGGCGGCCGGCACTACCTCAGGTCTTCGGCGTGA
GCTTCAGCAGGCGCGCCTTGCTGCCGTCTTCCAGCAGCCACAGCGCGCCGTCCGGGCCCT
GTTCCACTTCGCGGATGCGCTCGCCCATGTTGAAACGCTCGGCTTCGCGCGCGCTGTCGC
CATCGAAGGCCACGCGCACCAGCGAGGTGGACGACAGGCCACCGATGAAGCCGCTGCCCT
TCCACTGCGGGAACAGGCTGCCGCTGTAGATCACGAAGCCGGCCGGCGAGATCACCGGCG
TCCAGGTCACCTTCGGCGCGGCGAATTCCGGGCGCGTATCGTGGTCGGGAATCGGCCGGC
CGTCGTAATGGTCACCGTTGGAAACGATCGGGTAGCCGTAGTTGGCGCCACGCACGATCA
GGTTCAGTTCGTCGCCGCCGGCCGGGCCCATCTCGTGCGCCCACAGCTTGCCGTTGGCAT
CGAAGGCCATGCCGAGGATGTTGCGGTGGCCCAGCGACCACACCTGTGCGGCCACCCCGC
CCTGCGACGCGAACGGATTGTCGGCGGGCAGGCTGCCATCGTCGTTGAGGCGGATGATCT
TGCCGAGGTTGCTGCCCATGTCCTGGGCCGGATCGAACTTCTGGCGCTCGCTGGAGCTGA
TCCACAGCTTGCCGTCCGGGCCGAAGGCGAGGCGATGCCCGTAGTGACCCTCACCGCTGA
CCTTGGGGCTCTGCCGCCAGATCACCTTCAGGTCCTTCAGCTGGCCACCGCCGTTGGCAT
CCAGTGCCAGCGTGGCCCGGGCTACGGCGGCACCGCGGGTATCCAGCGTGCCTTCCTCGG
CATAGCTGACGTAAACGACATGATTCCGGGCGAAATCCGGGTGCAGGATGATGTCGCCGA
AACCACCCTGGCCAGCATAGGCGACCTTCGGAACGCCGGTGATATCGTGCTTCTGGCCGC
TGGCCGGGTCCAGGTGCTGGAGCTTGCCGCGCTTTTCGGTGACCAGCAGGCTGCCGTCGG
GCAGGAAGGTCATCGCCCAGGGCTGGTCGAAGCGGCTGACTTCGGTGGCGTTGAACGGGC
GCTGGTCGGTGGCGGCAGAGGCCGCTGTGGCGGTCTGCGCACCGTTGGCGGCCGGATCGG
CAGCATTGCAGGCGGAGGTGGCAAGGATCGGCACAAGGCCGAGGGCGAGCAGCAGGGGCG
TGCGGGTCATGGGTATCTCCAGTGCGGGGATGCGGATGGCCGGGCTGTCCCTTGTATACC
ACCGGCACCGTGAGCGTCGTGGCCCGAAGGTCCTGCGCCCCCTGTGCGAGCGCTGCGGGA
TCGTCTAGGGTGGGCACGCCCGGGCAAAGCGTGCCCGCCTGCCTGCCAAGGACCTGCAAT
GAACACTGCCATGCCCCACAAGCCGTCCACCGCCTTCATCGCCGCCTCCTGGGTGGCCCT
GCTGCTGGGGGCGGCGGCGTACCTGATCGGCCTGTTCAACGCCACGATGGCGCTCAACGA
GAAGGGCTACTACCTGACCCTGCTGCTGTTCGGCCTGTTCGCGGCGGTGTCGCTGCAGAA
GAGCGTGCGCGACCGCGTCGAAGGCATTCCGGTGAGTGGCCTGTACTACGCGCTGTGCTG
GTTCGCGCTGCTGTCGGCGCTGATGCTGCTGCTGGTCGGCCTGTGGAATGCCACGCTGGC
GCCGAGTGAGAAGGGCTTCTATGGCATGGCGTATGCGCTGTCGCTGTTCGGCGCGGTGGC
GGTGCAGAAGAACACCCGCGACCTGATCGCCGCCGGTGGGGGCGAGAGCAAGCGCAGCGC
CATCGTGCCGCCGCTGCCGGAACAGGAGTGATCGATCCGGTGTAGAGCCGGGCCATGCTC
GGCTCAGTCGAGCGTGGCTCGACGTTACAGACGAGGTGCGAGAGCCGAGCGTAGGCTCGG
CTCTACAGAAGCCTGGCGCTATCGTGCCAGCCGCGGATCCGCCAGCTGTGCCTCCTCCCA
GCCACGACGCACCGCATTGCGTGCCTGCGCCCAGTCCAGGCGGCTGCGGCCGCGTTCGTT
GGCCCAGCGTGATTCGAGCTCGGCCTCGACCTGTTCATAGGCGCGGATCATGTCCTGTGC
ACGCGCGCCGTGGCCGATGCGGTAGGCCGGCTCGTAGTCCTCGAAGAACAGCTGGTCGTC
GTAGTACGGCTCGGCCGTGTAGCGCTCGCGCCAGTAGTTGCTGACCGCGTCGCGCGGCGT
GCTGTCGTCCGGTACGCGGCCGGGGATCTGGTACTCGGTCATGGAAGGCTCCGTTGTGGA
CGAAGCCCGATCGTGCCTGTGTGGCGGTTAACGGCCCGGTCCGGCAGCGTGATCACCAGA
TCAATCCGCCGGGCATGGCCCGGCGCTATCGGTCATCCGGCATCGGTATCCTTTCGCGGC
AGCTTGTAGATCACCGCGCCGATGGCGAACGCCACCAGCGCAGCAGCGATGTTCTGCCAG
CTGGCACTGGCGAACAGCGCCAGGCACAGCAGCAGCGCCAGCACCGGAATCAACGGCCCG
CCGGGCAGCTTCAAGGCGCCCGGGCGGTCGGCGTAGCGCTTGGCCAGTACCAGGACTGCT
GCGGCAGTGCCGATGTAGGCGAACAGGCGCGTCGTCATCGACAGCAGGGCCAGCTGCACG
AACGAACCGGACAGGGCCAGGCCGAGCGCGATCAGGCCCTGGCACAGGATCGACGCGGCC
GGGGTGTGGAAGCGTGGATGCACCTGGGCCAGGATCTTCGGGCCGTAGCCATCGCGGGCC
AGTGCGAACAGGAAGCGTGGGCCCATCATCATCGTGTTGCTGTTGGTGCCGAGGATGGAG
ATGGTGGCACCGACGGTCAGGATCAGCGCCAGTGCTTCGCCACCGAAACCGGCGGCGGCA
TCGGCCAGCGGGGTGGCCGAACTGGACAGGCCGGCCAGCGTTCCCTGCGCCACCACCTGC
ACCGCGCCGTAGATGACGGTGACGGTGATGATCATGGTGATCAGGGCGAACGGAATATCG
CGGCGCGGATTGCGGTACTCGCCGGCGGCGGCCGGGATGTTCTCGAAGCCCGCGTAGGCG
TAAAGCAGCAGCAAGGCGGCTTCGCCCATGCGCTGCAGGTCATGCGGGTCCGGGCGTTGG
CCGGAGAAGGCCAGCTGTGGGTCGATGTGGAACGCACCGATGGCCACGAACAGCAGCAGC
GGCAGCATCTTGCCGATCACCAGTACCACGCCGGTGCGCGCGGCCGAGCGCACGCCGATG
ATGTTGATGCCGGTGAGGAAGCCCAGCGATACCACGATCACCGCGATGCGGCCCAGGCCG
GCATCGGCCCACGGCCAGAAACGCGCAACCGCGTCGGCCAGCGCGTTGCTGAGCGCAGCG
GCCGAGCTGATGCGGGTCAGCCAGATCATCCAGCCGATCTCGAAACCGGCGAAGCGCCCG
AACGCCTCGCGTGCATACAGGTAGCTGCCGCCGGGTTCATCGAAGTAGCTGGCGGCCTGC
GCATAGCACAGCACCAGCAAGGCCACGACGATGCCGGCGGCGACCACGCCCCACAGGCTG
AAGGGGCCGAGCAGGGCGACGGTGGCGGCCGGCAGCAGGTAGATGCCGCTGCCGATCACA
TCGTTGATCGACAGGCCGACGATCTGCCAGCGGCTGACCGCGCGTTGCAGCTGCGGTTCG
TCCTGCGTGCTCAACGGACGTCTCCGGCCAGCGCGGGCAGTTGCCACTGCGCCTGCAGGC
GCTTGTACTCCGCGCGCGGCAGCAGGACGAAACGCGGCGCGTCCTGCGGCCGCAGCCAGT
CCAGCAGTGCCTGCATGCGTTCCTGCGGCATGGCCGTGCAGCCGGCGGTGGCCTCGCCGG
GCTGGCGCCACAGATGGGCGAAGATGCAGCTCCCCTTGCCGGGCTGGTTGTCCGGGTTGT
GGGCGATGACGAAGCCTTCCCGGTAGCGCACGTCGCCCTTGTTGTGCAGGTCCAGCCGCA
TCGGCTCGGTGGAGCCCTTGACCGCTGCATTGCCGACCTTCTTTTCATCGACGATGCGGT
TGTAGAACGGCGAACCGGGTACGTCCATGCAGTAGCTGCTGTCCAGCATCGGCTGGTAGG
GCATGGCAGTGCCGCGGCGGGTGACGGCATAGCCGAACGCACTGCCGAGCGCGAATATGC
CGGCCGGGCTGCGGCCATCGCCTTCCTGCTTCTGCGGGCCATCGGCCTGCGCCGGATGCA
GGCCCAGGCCCCAGGCGCTGCCGGTGCGGCCAAGCGCCACCGGGAACGCCTGGCCATGCG
GGTGCCAGCCCTGGCCGTCGCGCACATAGGCCTGCAGTTGCCCCTGGGTGCTGTCCCAGC
CATCGCTGGTGACCACGATCAGCTGGCGCGCGCCATCCAGCGGCGCCGCGTGAACGGACA
CCGCCGCGGCGAGCAGCAGTGCAGTGGTGGCAAGGCGGACCAGCGATCTCATCAACATGC
GCTCCGGTCAGGAATCCAGCAGGTGGTCGATCCGCTCCAGGTTCACCGCAAGCTGCTGCT
GGCGATCCGGATTGGTGTGGCAGAGCAGCACGAACAGGAAATCGAGCAGGGCGTGCATGG
CGCTACGGTACAGCAGCTGCGCGACCTGTGGCGTGCGGTCGTGCGCGCAGACCGCCAGTG
CCGCATCCGCATGCGCGCGCAGCGGGTTGGCGGTGTGGCGGGTGATGGAAATCACCTTGC
CACCCATGTCCTGGAACTGCCGCGACAACTGTGAAAGCTGGGGCAGGTTGCCGAACTCGG
AGAACATCAGCAGCGCATCGCCGGGGCGTGCGGCCGAGAGGTTGGCCAGCATCAGGATCG
GATCGGTATGCGGCACCACCAGCAGTCCGAGCAGCGACAGCCGCATGGCGAACTCGCGGG
CGAACAGGCCGTCGTCACCCAGGCCGTAGACGAACAGTTTGGGCGCACCGTCGAGCAGCT
GCACGATGCGCTCGATCTCCCCGCGTGGATTGGCCTGGCGTGTTTCCTCCTCGGCCTGCG
CCTTGCTGCGGCGCAGGGCCTCGCCCAGGCGCAGGTAGTCATCGCCGCTGTCGGGTTCGT
CGGGCGCCTGCTGCGGATCGGCACCGGCGCGGGCCACGTCCTGGCCGATGGAGTACTTCA
GATCCGGGTAGCCCTTGAAGCCAAGCTTCTGGCTGAACTTCACCACGCTGGACTGGCTGA
TGCCGAGCGCGCTGGCCAGCTGCTGGGAGGAGTAGTCGCGCAGCAGGTGGGCGTTGTCGA
GGATGAAGTCGGCGATGCGGCGCTCGATGGCCGACATCTGCCCACGCTCGGTACGGATCT
TCAGCAGGGGCGGCATGCGGGGTGTCCGGGGGTCTGCAAAGGCGTTGCGGTTGGCCGCAT
AAAGCGAATTATGGGGTGGGGGGGGGGGGGGGGGGGGGGGGGGGGGGGGGGGCCCCCCCC
CCCCCCGGGGGGGGGGGCCCGCCCCCCGCCCCCCCCCCCCCCCCCCCCCCCCCCCCCCCC
CCCCGACCCTGGACACATCGCGCGCGTGCCAGCCGCGAAGGGATTACGGGGTAGGGCAAA
AACAAGCGCTTCCACGCGTGGCGTGGATCTACTGGGTGCAGCTGTTGCATTGGACGTTGA
GTCCGCCTTGTAGCGAGCCGAGCACCGCAGGTCCGGCGAGGGCGAAGAGGCGCGGGTGTC
TGAGCGCAGCGAGTTCCCGCGCCGTCCCTCGACGGGCCGAGGAGCGCAGGGAACCGGTGC
GTAGCACCGGCTCGCGGCCGGCGGAGCGTTTCTTTTGGTTACTTTTCTTTTCGCGAAAAG
AAAAGTAACGCGCGACCCAACGTCAGTGGCACGCAACGTCAGCCGCAAGGCAGAAATCAA
CCCAGCATCTCCAGCCCGCGCACTTCGGTGATGCCCAGCCCCGGCACGTCGCTGATGCTG
ATCTCCGATTCGTTGAAATGCACGCCGCCGCTGACCGGATCGAACTGGCCCAGCGAGGGG
CCGTCCAGATCGACCTTGGTGATCACATCGCTCTTGGCCACGGCCAGGTGCACGGCGGCG
GCCACGCTGATGCTCGATTCGATCATGCAGCCGATCATGCACGGCACGCCGTAGATGCCG
GCAATGTCGGCGATGCGGATCGCGTTGGACAGGCCGCCGGTCTTCATCAGCTTGATGTTG
ATGATGTCGGCCGCGCGCTGCTGGATCAGGTCCATCACCTGGCTCGGGCTGAACACGCTT
TCGTCGGCCATCACCGGCGTGTTGACGCGGTCGGTGACGTACTTCAGGCCGCTGATGTCG
GCCGCTTTCACCGGCTGCTCCAGCAGTTCAAGTACCACGCCGGCGTCTTCCAGGGTACGC
ATCGCATGCACCGCCTGCTTGGCGGTCCAGCCCTGGTTGGCGTCCAGGCGCAGCAGGGCG
CGGCCTTCCACGGCGGCATGGATCGCCTTGACCCGTTCGATGTCCAGGCCGATGTCCTTG
CCGACCTTGATCTTCAGCGACTCGAAGCCGCGTTCGATCGCCGACAGCGAGTCGGCCACC
ATCTTGTCGATGTAGTCCACGCTGATGGTGATGTCGGTGGTGATCACCGGGTCGCCGCCA
CCGAGCATCTGGTACAGCGGGGCGCCGTGCAGCTGCGCCCACAGGTCGTACAGCGCGATC
TCCACCGCCGCCTTGGCGCTGGTGTTGCGCTCCATCGCGGTCTGCACCAGCGTGCACAGG
TGGTTGAGGTTGACCACGTCCTGGCCGATCAGGCGCGGGGCGATGAAGTGGCGGATCGCT
TCGATGATCGAGCCGTGCGTATCGCCGGTGATCACGGCGGTGGCCGGGGCTTCACCATAG
CCGGTGTTGCCGGTGTCGGTGCGGATCAGCACCACCACGTCTTCCACGGTTTCCACCGTG
CGCAGGGCGGTCTTGAACGGTGTCTTCAACGGCACGCGCAGCATGCCCAGTTCGATGGCG
GTGATCTTCATTCAGGAGTCTTGGCCCGCAGGCGCTGGATGTTGGTGATGCGGTCGATGT
AGCGGACGGTATCGCTGGCCATCATCGGCTCCAGCGGCGTGACCGAAACACCATTGAGAT
GGGCCTGCACGCGCGTGCCGTCGGCACCGAACCAGCTGCCGCCCGCCGTATCGTGGATCA
CCCACGTACGGCCGTCGACGTGGCCGATGGCCATCATCACGTGGCCGGGGATGTAGACCA
GATCGCCGACCTTCAGGTCGGTGACGGCACGGTCGCGCAGTGCCTTGCCGTCCTTGCCGG
TGAACGGCAGGCGATCCAGCGCCGGGCTGACCGCCTGTGCACTGGTATTGCGTGGCAGCA
GCACGCCGAAGCTGCGGTAGATCTCGGAGACGAAACCGCTGCAGTCGCGGGTGTCGTAGT
CGTGGCCCCAACCGTAGCGCTCGCCGAGGAACTTGAAGGCCTGCTGCAGCAACAGGCGCG
GGGTCAGGGCCAGGTAGTCGGCGGCGGTGTCCTGCGAGCGCGGCAGCAGGGCCGGTACCA
GTTTCAGGCGACCATCTGCCTCGCGTACCGGCAGCTGCACCACCCATGATGCGTGCGCCT
GCTGGCCGTTCACCGGTTCTGACGCGGGCCAGTCGGCCAGCACCGGCAGGCGCACGCCCA
TGTCCAGTTGCAGGCGCGAGACACGCGGTTCTTCCGGGGTGTAGGCGGTCTGCGCGGTGG
CACCGGTGATGATCCGGTAGGGCCCCTTCGCGCCGTAGCCGAGCACCGTGGCCTTGTCGC
CGCTGGCGATGGCGTCGGCTTCGATCCACGCGCTGTAGCGCTCGCTGTGCACGAACAGCC
AGCGGCCGTCGGCACTGCGGTGGACCACGGCGACCTTGTCGCCGGGGAACAGTGCCGATT
CCTGGAAGCGGTCGATGTCGGTGTCACCGACGGTGCTGAAGACGCGCTCGCGGGTGGGGA
AGGTGCGCAGTGCGGCACGCTTCACCACCAGCCCGTAGGCCGGTGCCACCTGGGCGGGAA
TCGCATCAAGGCCGAGGTTGGCTTCGATCGCGCTGCGCAGGGCCGGCGCGATGGGCGTGC
CCTTGTCGCTGTAGAGGGTGCGCGTGGGCCAGCTCGACAGCGCGGTGATGCTGGCACGCA
CCGTCGCCCCATCAAGCTGGGCTGGCAACGCCGCGATGTCCTGGATGTGGCTGTCCTGCG
CCCGCATCCGTGCGTTCTGCGCCTCGATCTGCGCGCGATCCAGGATCGGCGCATCGGCGT
TGTCCAGACGCGCCGCCCAGTACTGCGGCGTCAGGTAGGCCTCGTGCAGGCCGATCACAT
AGGGCAGCGGTGCGCCGGGATCGGGCGCCGGGGCGGCCTGTGCAAAGGCCGGTGCGGCCA
GCAGGCACAGGGCCAGGGTCAAGCGGCGCGGCCAATGCCGGTGCCGTTCGCGGGAAGCCA
GGCTCATGCGGTGCACACCCTCCTCGAATGCCTTGTGGAATATTTATTCCTTTCGGCATC
GAAAGCAAGAATAAATTATTGACCGGCATCCCGGCCCGTGTTACACAGCCGTTACCACCC
GCGCTGGGGAAGTGTCGCTGTGGATCCTGCCATTCGCAAACCGCGTCTGCCTGCTGCTGC
CGGCCTGTGTGCCGCGCTGCTGCTGTGGGTGTCGGTCACGCAGGCGGCAGACGGGCGCAG
CAGCCAGCAGCGTGCGCGCCAGGCGCAGGTGATCGACCTGATCGACGGCGGCCGCTTCAG
CGACGCCGATGCGTTGCTGGCGACAGGGAGCGATGCTGCCGAAGGCGCGTTCCAGCGTGA
GCGCATGCGCCGCATCCGCCTGGATCTTTCCCTCGACGAAACCGCCGCCAAGTCTGCCGT
GCGCCGCTGGATTCCCGACCTGACCGACGAGGAATTCGCGCGCTGGGACCAGCTTGGCCT
GATCGAGCATCTCGATATCGATGGCGAGCGTTGGTACTTCAAGCGCGCACCGTCGAACCT
GTTCCTGCTCAGCGACGAAGCACGCGCACGCCGCCGTGCGGATGCACCGATGCCGCCTCC
GGGGCCCAACGAAGTGCTCAACGCGCACCACACGCGCGTGGTCGCCGCGGCCGAACAGAG
TGGCCGGGCGTCGGTGCTGCCGCAGCGTATCGAATTCACCCAATCGCTCACGGTGAAGGC
CGATGCCGTGCCGGCCGGCGAAACCGTGCGTGCCTGGATTCCGTACCCACGCGAGATCCC
CGGCCAGCAGGAGCAGGTGCAGTGGCTGGGCAGCAGCCCAGGCAAGGCGCGGGTGGCACC
GGCCAGCACCTTGCAACGCACGGCCTATCTGGAGGCCAAAGCGGTGGCCGGGCAGCCGAC
CCGCTTCGAGATCCGCTACGCGGTCACGATCTTCGCCCGGCATACCGCGATCGACCCGGC
CGTGGTGCAACCGACCCCGGCCGATACGGCGTTGAAGCCGTATCTGGCCGAGCAGCTGCC
GCATGTGCGCTTCACCCCTGCGTTGAAGCTGTTCTCCGACCAGGTACTGCAGGGCGAGAC
GCGCCCATATGAAGTGGTGCGCAAGCTGTTTGCTGCGGTCGACCGTATTCCCTGGGCCGG
TGCGCGCGAATATTCCACGCTCAGCAACATCAGCGATTACGCGCTGCGTTCCGGCCATGC
CGATTGCGGGCAGCAGACCCTGCTGCTGATCGCGCTGCTGCGCCTGAACGGCATTCCCGC
GCGCTGGCAGTCGGGCATGGTGTTCTCCGACGATGGCAGTGGCTACAACAACCTGCATGA
CTGGGGACAGGTCTACCTGGCGCCGTATGGCTGGCTGCCGATGGACGTGACCACCGGCGC
ACTGGCCAGCGATGTGCCGGCCTTGCGCAACTTCTACCTGGGTGGCCTCGATGGCTACCG
CATCGCCTTCAACGATGATTTCGGCCAGCCCCTCGTGCCGGCCAAGCAGCACTTCCGCTC
GGAAACGGTCGACTCGCAGCGCGGCGAGGCCGAGTGGGCAGGCGGCAACCTGTACTTCGA
CCAATGGAGCTACGACTTCCAGTGGCGGGTACTGCCAGCCAGGCAACGCTAGCGCGACAC
ATCGCATTCCACACCATTCAATTCTTGCAGGAGAGAGCAGGGGATGAAGGCTTACAGCAT
CAAGCGGGCGGCGTTGTGCGTCGCTCTCGGGGCGTGTCTGGGCGTGATCGCGCCCAGCGC
ATTCGCACAGGATGGTTCAGTGGTCGGCCGGCTGGTCAGCGATGCCGGCCAGGTACCGAC
CGGTGCCACGGTGACCGTACGCAACCCGGCAACGGGCTTCGTGCGCTCCGTACAGGCCGA
AGCCAACGGCAGCTACCGCATTCCGCTGCTGCCGGTCGGCACCTATGACATGGAGGTGAG
CCTGCCGGGTGGAGGCGCCAGCCGTGTCGGCCAGGTGACGGTCAGTCTCGGCAGCGCGAC
CACGGTGAACGTGCCGCTGGGTGCGGTCAGTACCCTGGGCACGGTCGAAGTGCGGGCGCC
GCAGGTGGTGTCGATGGTGGATGTGAAGTCCACCGAGTCGGCCACCAACATCACCCGCGA
GGAGCTGTCGCGCCTGCCAGTGGACCGTGACATCACCGCGGTGGCGCTGCTCGCGCCGGG
CGCGGTGAAGGGCAAGGGGTCGCTGGGCGGGCAGGGCATTTCCTTCGGCGGTTCGTCGGT
GGCCGAGAACACCGTCTACATCAATGGCCTGAACGTCACCGACTTCTACAACCGGGTCGG
CTTCTCGTCGGTGCCGTTCTCGTTCTACCAGGAATTCCAGGTCAAGACGGGCGGCTACTC
GGTGGAGTTCGGGCGCAGCACCGGCGGCGTCATCAATGCGGTGACCCGCTCGGGCAGCAA
CGATTTCAAGGCCGGTGCCGAACTGGTGTTCGAGCCGCGCGCGTGGCAGTCGCAGGCACG
CGACCGCTACGACGGCAGCGGCAGCCGCTACATCACCGCCAGCCGCGACGACTACAGCCG
CAGCGCGCTGAATGTGTTCGCTTCCGGTGCGCTGGTGCAGGACCGCCTGTTCTTCTTCGG
CATGTACGAGGCGCGCGACTACCGTCCCACCTCGACCAATGATGCCGGCACGCGCCTGAG
CCAGGGCAAGGCCGATGATCCGTTCTGGGGCGGCAAGATCGATTGGCAGATCACCGACAA
CCAGATGCTGTCGCTGTTCGGCTTCTCGGACAAGAGCAAGACCCTCACCGACGTCTACGC
CTACGACTACGCCACGGGGCAGACCGTGGGCGAGCGCAGCAACCAGATCTACAACACGGT
GGGTGGCAAGAACTGGTCCGGTACCTACAGCTGGCAGGTCAACAACGACCTGACCATGAA
GCTGATGTACGGCGAGAACAAGCGCAACCGTGTGCAGAGCTCGTTGATGGACCAGAACTG
CAACCGCGTGTTCGACAACCGCACGGCCGGCCAGGGCGTGCCGCCGTCGCTGCAGGGCGA
CCGCAGCTGCACCAGCAGCTCGCAGCTGGAGTCGGCGCTGGACACGCGCAAGGCCGCGCG
CGCGGATTTCGAATGGACGTTGGGCAACCACCTGCTGCGGTTCGGCCTGGATCGGGAAGA
GAACACCTCCGATTACAGCCGCGCCTATCCGGGCCCGGGCGGCTTCCGCTACGACATCTA
CTACCGCACTCCCGGCAGCTCGCTGAACGGTGGCGTGGTGCCGGCCAGCGGCGTGGTCGT
GCGCACCCGTCGCTATGAAGTGGACGGGGCCTTCGAGACGATCAACTCGGCCTACTACCT
GGAAGACAACTGGCAGGTGACGCCGAATCTGCTGCTGAACATGGGCCTGCGCCTGGAAGC
CTTCGACAACAAGGGCGGCGACGGCAGCAGCTACATCAAGATCGACGACATGCTGGCCCC
GCGCCTGGGCTTCTCCTGGGACGTGCGCGGCGATGGCACGACCAAGGTGTTCGGCAACCT
GGGCCGATACTTCCTGCCGGTGGCCAACGTCATCAACATCAAGCAGGCCGGTGGTTTCCT
CGACGAGCGCACCTGGTACGAGTTCCTCGGCTACACCGGCGCAGCCAACAACATCCCCAA
CCTGGGCGCGCAGATCGGCCCAGTGGACAACTCGCAGGGCGACGGCAGCGTGCCGGACCT
GCGCGCGGAAGTGAACCGGGACATGGACCCGGTCTACCAGGATGAAGCGATCCTGGGCTT
CCAGCAGATGATCAACGAGGCCTGGTCGGTGGGTGCCAGCGTGACCTATCGCCGGCTGCA
CAACGCCATCGATGACATGAACATCACCGCGACCGGCCAGTGTGGTGCCATCGACGGCGT
GTGGATCATGGGCAACCCGGGGCGCACCAACACCGTGTGGGGTGACACCGACTGCGACGG
CCGCAACGATGGCTGGATCAGCATCGACACCTCGAAGGAAGGTTGGGCGCTGTATGACGA
CAACGGCAATTATGTCGGCCAGCGCGGCTGGGTGAAGCCCAAGCGTGACTACAAGGCGCT
GGAACTGCAGGTCGACCGCGCCTGGGACGGCAAGTGGGGCTTCAACGCCTCCTACACCCT
TGCATACGGTCGCGGCAACGCAGAGGGCCCGGTCAACTCCGATACCGACTTCGCCGATGC
CGGTCGCACCGAGAACTTCGACAATCCGTGGGTGAACTACGGGGGCTACGGCTACCTGGC
CAACGACCGCCGCCACCAGTTCAAGTTCCGCGGCAGCTACGCATTGACCGAAAATCTCAG
TGTGGCGGCCACGCTGGGCGTGCAGTCGGGCAGCCCGATTACCCGCTTCGGCGCCGGCAA
TCCGTTCGACGACACCGACTTCCACAGCTACTACGTGTGCGTGTCCAACTGCCAGGCGAC
GGTTCCGTCCCAGCGCGTGTTCGTGCATTCGCCACGCGGTGGCGATGGCCGCACGCCCTG
GACCTATGACCTGGACGTGAGCGTCTCGTACAAGGTGCCGATTCCCACCGATCTGCGCCT
GAAGCTGGCGGTGTACAACGTGCTCAACCAGCAGCGCGTGGTGACCGTGGACCAGGACTA
CGAGCCGCAGGACAGCATCGGCACGCCGAACCCGCTGTACCGCTACGGCACCGGCTTCCA
GTCACCGCGCTATGCGCAGTTGACCGTGACATGGGCCTACTGAAGCCCGCACGGCAGGCT
CGAAACTGTGTCTGCGCGGCGGCGCTGGCGGTGTTCCCGGTTGCGGTGGCACAGACCACC
GCGACCGCCTCCCTCGATGCCGATGTCGCTGCCGTCGTCCAGCTCGAGCACCTGCCCGGG
CTGGCGATGGCGGTGGTCGACAACGGGCAGGTGGTCTATCGCCACGCCGAGGGCGCGCGT
GGCGATGGCGGCCGCATCGACGAGGACACGTTGTTCAAGATCGCCTCCAACAGCAAGGCG
ATGACTGCTGCACTGCTGGCGCGGCTGGTGCAGCAGGGCAGGCTGCGCTGGGATGATCCG
GTACAGCGGCATCTGCCGGGCTTCCGCATGCACGATGCGTGGGTGGGCCAGCAGATGCAG
GTGCGCGACCTGCTGATCCACAACAGCGGCCTGGGCCTGGGCGCCGGGGACCTGATGCTG
TGGCCGGAACCGAACGCGTTCACCCGTGCCGACATCATCGCCGGATTGGCGCATCTCAAG
CCGGTCAGCAGCTTCCGCAGTCACTACGCCTACGACAACCTGATGTATGTGGTGGCCGGC
GAAGTGGCGGCGGCAGCGGGTGGCAAGCCGTATGACCAGCTGATGCGCGAGCAGGTGTTC
GAACCACTGGGCATGATGCGCTGCCAGGTGGGGGCGTGGTCGGTGAAACGCGTGGGCAAC
GTAGCGCAGCCGCATGCCTGGCGTGGCGAACGCAATGAAGTGGTGAACGCCGATGGTGGA
ACCAGCCCGGACCTGCCGTCGATGGCGGCCGGCGGCATCCGTTGTTCGTTGCGCGACATG
ACGCGCTGGATGCAGGTGCTGCTCGATCCCACCCTGGCGCCCGGCTGGCTGGACACGGAG
CAGCGCCGCACGCTGTGGACCCTGCACATGCCGATGCCGCTGGGCGAGCGCCAGCGGCGC
TGGGACAACGCGCATTTCTACGGCTACGGCTATGGCTGGCGCGTGTCTGACATGGACGGC
CAGTGGAAGGTGGCGCACACCGGCACGTTGTCGGGCATGTACTCGTCGCTGGCGCTGCTG
CCTGATCGCCGGGTGGGCGTGGTGATGCTGATCAACGGCGAAGGCGAGGACGCACGCATG
GCCCTGATGCAGGCCGCGCTGAAGCGCTTCACCGCAGCGGACGATGCGCGCCCGGCGATG
GACTACCTGGCCGAACTGAAGGCTGACCAGGCAACGCGGGCCGCGACCGGCCATTCGCGG
CCATCCACCGCGGCGGCGCAGGAGACGAGCCGTACGGACCTGTCCCGCTGGCAGGGCCGC
TACCGCGATCCGTGGCTGGGCGCGGCCTCGCTCTGCCCGGGCAAGGACGGCCTGCGTTTC
AGCGTGGACAAGTCGCCCAGGCTGCAGGCCACGGTGCTGCAGCTGCAGGGGCGCTGGCTG
CTGCGCTGGGATACGCTGGGCGACGAGGCGCAGGCGTGGCTGCAGCCGGGCGAAGCCCCG
GCACCGACGCTGGACCTGCGCGCCATCGACCCGGACATCGACTTCAGCTATGACTTCCAG
GACCTGCATTTCACTCGTACTGGCGACTGCGCTGGCGGCGACCACCCGCGCCGCTGAGCC
ACCGCGCGTTTCACCGGCAGCCGACGCGGCCAGCGCCGGACTGGTGGAGATCCGCACGTT
GTCGCCGCGCATCGACCTGGATATCCGCTACGCCGGTGCCAACAACTTCACCGGGGCGCG
CGTGCCCGGCTACGAGGCGCCATCGTGTTATCTGCTGGCGCCGGTGGCGAAGGCGCTGGC
ACAGGTGGAACAGGACCTGCGCGGCGATGGCTTCGGCCTGCGCCTCTACGACTGCTACCG
GCCGGTGCGTTCGGTGCAGGCCTTCATGGCCTGGGTGAACGATCCGCGCGAGCGCTCGCG
CAAGGCACAGCAGTACCCGGACCTGGACAAACCACGGTTGCTGGCCGACGGCTACATCGC
CGAGCGCTCTGGCCATAGTCGTGGCGCCACGGTTGATCTGGGCCTGCTGGATTGCCGCAG
CGGTGCATGCACGCCGCTGGACATGGCCACCGACTTCGATTTCTTCGGTCCACGCGCGCA
TACGCAGGCAAGCGGATTGAGCGATGCGCAACAGGCCAATCGCCAGCAACTGGTGCGCGC
GATGGCGCGGCGGGGCTTCGTCAACTATCCGCAGGAGTGGTGGCACTACACCCTGCAGCC
CGAACCGGATCCCGGCACCGCGTACGATGTCCCGGTACGGTAGGGGCATCGGCAGGGCTG
CGCCCCGCCTCTGACAGTTTCCCGCGTGGTCCGTTGTAGAGCCGAGCCCATGCTCGGCTG
CTCCTTGTTCAATCGTCGAGATATTCGATTTGGATGGAGATTCATCCACGCATGGCGTGG
ATCCACTGTGGCTGCCGATTGGGTCCGGCGCAGATCCCTTACACTGGCCGCCTCTTCATC
CCTGCCCACCCGATGAACCTTCCCCTGCACTTCGGCCTGCTCGGCACCCTGGAAGCCGGC
GCCATCGCCCTGCTGGTCGGGCTGCTGGTGTACTTCGTGTGGTCGCGGCTGTGCCGGCTG
CTGCACTGGTCGGTGGGACATGCGATCGGCTGGTCCTGCGTCATCTCGGTGGTGGCCTCC
GCTGGCATCGATGCGTGGAAGCTGTTCTACATGGGCATCGTGCGACTGGAGTCGCCGCTG
TACGCGCGCCTGTTCCTGGCCACCATCCACGATCCGAACGAGCTCGGCAGCCGTGTCGTG
CTGGAAATCGCCGGCGCGCTCGCCGGTGTCGCCTTGGGATGGGTGTTGTTCAGTTCGCGG
TCATTGGAAAAAACCGTCGACTGACGCAGGTTTTTCGTTGCCTGCCGGTTAAATGCAGAG
GCGCTGAATGCGCATCTTATGAGCTGCTCACTCCTCGCTAACCAGCGCGCTAAAGCATGC
GTGGATGCGAGTGGTTAATCGTGCGTGTGGAGGCCGGTCGCGGCCCAAAATCGATTCAGA
AACGCGGTGGCAGGGTAGGTGCCGTGCGGAAACAACAGGCCGCGCAACACCACCCAATAT
GCAGGAGACACCCCTGATGACTATTCGCAACCGCAAGCCCCTGATCGCCCTGATCGTCGC
CGCCGGCAGCGTGCTGGCCATTCCGGCGATGGCCCAGTCGGCCAAGCAGCAGGCCGCACA
TGCGCAGAATGAAGCGGCGCAGGCCCAGCAGGCGGCAGCACAGGCCGGGCAGGCGGCTGA
CCAGGCGACCGATGCGGCCGCAGCGGCCTCGGCGCAGGCCAACGGTGGTGGCCAGACCTG
GGCCAGCATCGATACCGATGGCAACGGCACCATCAGCAAGACCGAGGCGCAGGTGAACGC
CGGCCTGGCCCAGGTGTTCGACCAGGCCGATACCAACAAGGACGGCGAGCTGAGCGCCGA
CGAGTACAAGGCCTACGTGGCCGCGCAGCAGGCCGGTGCGGGTGCCGGCGCGGCGCAGGG
CCGCTGATCCAGACCTGATTCGGGAAGACCGGTGCATGGGGACCCGGGCGGCTGCGGCCG
CCCGGGTTTTTCTCGTCATCGCCACCCCTGTATCCTTGGCCGATGAACACGTCCACGCCT
GCGCCGTCGCGCGCCATCGGCCTGGTCGGTTTTGACGGTGACGACACGCTGTGGAAGAGC
GAGGACTACTACCGCAAGGCCGAGCAGGATTACCTTGACCTGCTGTCGCGCTATGTCGAC
GTGCACGACACCCAGACCGCGCGCCACCTGCTGGAAGTTCAGCAGCGCCACCTGGGCACC
TTCGGCTACGGCGTGAAGAGCATGACCCTGTCGATGATCGAAGCGGCCATCGACATCACC
GGCCAGCGCATCGAGGCCAAGGACATCCAGCGCATTCTGGATATCGGCCACGATACCCTG
CGCCACCCGGTGGAACTGATCGACGGTGTGCGCGAAGCCGTGGCGGCCATCGCCGAGCAC
TACCCGGTAGTGCTGATCACCAAGGGCGATCTGTTCCACCAGGAAGCGAAGATCAAGGTC
GCCAACCTGGCCGAGCTGTTCCCGCGCATCGAGATCGTTTCCGAGAAGGACCCGGAAACC
TACGCCCGCGTGCTGGCCGAATTCGACCTGCCGATGCAGCGCTTCGTGATGGTCGGCAAC
TCGCTGCGCTCGGACATCGAGCCGGTGGTGACCCTGGGTGGCTGGGGCGTGCATACCCCG
TACGCGGTGACCTGGGCCCATGAGACCCAGCACGGCGTGGCCGACGACGAACCGCGGATG
GTCACCGCCGATACCGCCCACGACTGGCCGGCCGCACTGGCGGCGATCGAGGCCAAGGCC
GCTGCGGCGGCCTGACAGGGCCCGGCAGCTGCGGCAGAATCGTGGCATGAACGTCCGACT
GCGCGCGCTGTTGTTGTCCCTGCTGCTGGCGCCGGCCACCGTGCCGGCCCAGCAGACCGC
CGAGCGTTCGGCGGCGTATACCGTGGAAACCGGTGACCGCTGGATCGATGCCCAGTTGCA
GGACATCAACCATTACGCCGAACGCTACCCCGATGCCTTCCTCGATGAAGTGTCGCGCTA
CGCCGATGTCCCCCGCGGCTACATCAATGCGCTGTTCACCACCCATGGCTGGCAGGCCGG
GGATATCTATTTCGCCTGCTTCTGGGCCAAGGCCAGCGGCCAGACCTGCCGCGACAGCGT
GCGCGCCTTCAGCCAGGACCCGGAGGGCGGCTGGGAAGCGGTGGTGAAGCGCATGCCGGC
CAAGCCGGACAACCTGCATTACCGCGCTGTGCGGCATGCCATCGTGGCCAGCTACCAGCA
CTGGGACCGGCCGATCACCCTGGATGCCACCCTGAAGCGGCAGTTGAAGCGGTAGTGCCG
GCCGTTGGCCGGCAACTGCACCCTTACAGGCATCAGGAGGTTGCCGGCCAGCGGCCGGCA
CTACCCGGCCATGTTGCTCTGCGTATCGCCGCCGCCGCGCGCTCCGGCGACAATACGGGT
CCGAGCTGTTCCCCGTTCCCGTAATCGAGTGACTGATGAGCGTCTCTTTCGTTTCGCCTG
ATGTGATCCGCCGCCTGTTCGCGCAGGCCATGTCCCGCATGTACCGCACCGAAGTGCCGC
TGTACGGCACGCTGGTGGAACTGGTGGAGCGGATCAACGCGCAGGTGCTTGCCCAGGACC
CGGCACTGGCCGCGCAGCTGCAGCGCAACGACGAGCGTGCGCGCCTGGACGAAGAGCGCC
ATGGCGCGATCCGCGTCGGCACCGCGCAGGAGCTGGCGACGCTGCGCCGCCTGTTCGGGG
TGATGGGCATGTACCCGGTCGGCTACTACGACCTGTCGGTAGCCGGCGTGCCGGTGCACT
CCACCGCGTTCCGCCCGCTGACCGGCGCCGCGCTGGCGCAGAATCCGTTCCGCGTGTTCA
CCTCGCTGCTGCGCCTGGAGTTGATCGAAGACGAAACCCTGCGTGGCGAGTCGGCGAAGA
TCCTGGCACGCCGCCGCATCTTCACCGACGGCGCGCTGGCGCTGATCGACCAGGCCGAGC
GTGACGGTGGCCTGTCGCAGGCCGATGCCGAGCGCTTCGTCGACGAAGCACTGGAAACCT
TCCGCTGGCACGGCGATGCCACCGTCGATCTGCCGACCTACCACGCGCTGCACAATGCGC
ACCGCCTGGTGGCCGACGTGGTCAGTTTCCGTGGCCCGCACATCAATCACCTGACCCCGC
GCACGCTGGACATCGACGCGGCGCAGGCGGCAATGATCGAGCACGGCATGGCGGCCAAGG
CGGTGATCGAAGGGCCGCCGCGCCGCGCCTGCCCGATCCTGCTGCGCCAGACCAGCTTCA
AGGCGCTGGAAGAGGCCGTGCATTTCCCGGATGCGGACGGTGGCGATGCCGGCACCCATA
CCGCGCGCTTCGGCGAGATCGAACAACGCGGCCTTGCGCTGACCCCGAAGGGCCGCGCGC
TGTACGACCAGCTGCTGTCGCAGGCACGCGATGCCGGTGGCGAAGGCAGTACCGGTGGCG
ACTACGGGCAGCGCCTGCAGGCGGTGTTCGCCAGCTTCCCGGATGACCATGACACGCTGC
GCCAAGAAGGATTGGGCTACTACCGCTACCAGCTGACCGACGCCGGCCGCGCCGCGCCGG
AACGCGTGGCCGATCTGCCTGCCGAAGTGCTGGTGGCCGCCGGCCTGGCCACGGCCGATC
CGATCGTCTACGAGGATTTCCTGCCGGTCAGTGCCGCGGGCATCTTCCAGTCGAACCTGG
GCGGCGAAGAACAGCGCGCGTATGCCGCGCACGCCAACCGCGAGGCTTTCGAGCAGGCGC
TGGGCGTGGCGGTGAATGACGAGTTCGAGATCTACGAGCGGCTGCAGGCTGAGTCGCTGG
CGGCGCTGCGCACCGCGTGAAGGTAGAGCCGGCCGCTGGCCGGGCGCACCGCGTGAGGTA
GAGCCGGCCGCTGGCCGGCTGTAGGGGAAGCCGGCCAGCGGCCGGCTCTACCCGATGTCC
GGACCTGGGGTCAGCCCTTCATCGTGCCCGTATCCAGCCAGCGCTGGTGCCACGACAGTG
CTTCGGGCAACAGGTGCGGGGTGTGCTTGCCGTAGCTTTCGCGGCTGGCACGGTCGAAGT
AATCCTGCAGCTGCGGGCGGAAATCCGGGTGCGCGCAGTTGTCGATCAGCACCTGCGCGC
GCTTGCGCGGGGTCAGGCCACGCAGGTCGGCCAGGCCCTGTTCGGTGACGATCACCGACA
CGTCGTGCTCGGTGTGGTCGACATGGCTGGCCATCGGCACGATCGCCGAGATGGTGCCGT
TCTTGGCAGTGGACGGGCTCAGGAACGCCGACAGGAAACCGTTGCGGGCGAAGTCACCCG
AACCGCCAATGCCGTTCATGATCCGCGTGCCCATCACGTGCGTCGAGTTGACGTTGCCGT
AGATGTCCACCTCGATCATGCCGTTCATGCCGATGCAGCCCAGGCGGCGCACCAGTTCCG
GATGGTTGGAGATCTCCTGCGTGCGCATGATGATGCGCTCGCGGTAGAAATCGATGTTCT
CCTTGAACGTCTCGTTGGCCTGCGGGCTCAGCGCGAAGCCGGTACACGAGGCGTAGCTCA
GCACGCCATCGCGCAGCAGGTCGAGCATGCCGTCCTGGATCACTTCGGTGAACGCGGCCA
GGTCGCGGAAACCGCTCCTGGCCAGGCCGGCCAGCACGGCGTTGGGGATGTTGCCCACGC
CCGACTGCAGCGGCAGCAGGTTCGGCGGCAGGCGGCCCTTCTTCACCTCGTGCTTGAGGA
ACTCGATCAGGTGCGAGGCGATCTGTTCGCTGGTCGCATCGATCGGACTGAACGGGCTGT
TGCGGTCCGGGCCGTTGGTGCGCACCACGGCCACGATCTTGTCCAGGTCGCAGCGCAGCG
CGGTGTCGCCGATGCGGTCGTTGGCGTTCACCAGCGGAATCGGCTTGCGGTGCGGTGGCA
GCGCGGTGCCGTAGTAGATGTCGTGCATGCCGTCGACGCCGGCCGGCTGCCATTCGTTGA
CCTCGACGATCACCTTCTTGGCCAGGTCCAGCCAGGTCTTGTTATTGCCGACCGAGGTGG
AGGGCACCAGCGAGCCATCTTCGCGGATGGCCGAGACTTCGATCACGGCGGTATCGATCT
CGCCGTAGAAGCCGAACCACACGTGCTGGGCGACGTGGCTGAGGTGGATATCGATGTAAT
CCAGCTTGCCCTCGTTGATGCGGTTGCGCGCATCCGGATCGCTCTGGAACGGCATGCGCA
TGGCGATGCCATCGGCCTTGGCCAGCGCGCCATCGAGTTCCGGCGCGGTGGAGGCACCGG
TCATCAGCTTGATCTGGAAGGGCTGGCCCTGGGCGTGCACCGCTTCGATGCGGCGGGCCA
GTTCGACGGGAACGGCCTTGGGATACCCGGAGCCGGTGAAGCCGCTCATGGCCACGGTTT
CACCGGGCTGGATCAGCGCGGCTGCGGCCTCGGCGGAGACCACGCGGTCACGAAGACGCG
CGTTGGCGATGCGATCAACAGACATGACGACAGTGTTTCTGGGGGGAAGGCCGATTATCG
GCCATCCTCATCCGTACGGGGGGTTCTACCTTCGTGGAATGGCTTTTCCCCACCGGGGTC
ACCCATACCTACCGGTTTTGTTTTGCAGTGCAGCGTGCAAAGTGCTTTCGCAGCCCGCAC
GATGGCCCTGCATCCCGACGTGGGGGAGGGAGCAGAGCCCGCTGGCAGTTCGCTGCAAGC
GGGCTTTTTTATTGCCTGCCGCCCAGAATGAATGCGCGGCACCCCTTCGGGGTCGGATCC
TTTTGCCAAGGGCAAAAGGCTCTGACCCCAGCAGCGGCATCAACCGGCGGCACCTCGGGG
TCAGAGCCCTTCGCCGTTGGCAAAGGGATCCGACCCCGCGAGAATCAGCGCATGACCCTC
GCCACCGCTGACCTGCCCGCCACCCTGCAGCCCCTTGTCGAACGCGCCCTGGCGCGCCTG
GCCCAGGTCCTGCCCGAGCCTGTTCCTGCCGAGCTGCTGCCGCTGCTGACCCGGCTGGCG
GTGGCCAGCGACTTCGCGCTGGACACCCTGGTGCGGCAACCGGCGCTGCTGGCGCAGCTG
GCCGCCCCCGACTGCCCGCCGATCCCGGCGCCGGTGCTCGATCCGCTGCAACCCAGCGAC
TGGCCGGCACAGCTGCGGCGCTGGCGCACCGCGATGTCCACGCGGCTGATCTGGCGTGAC
CTGGCCGGGCTGGACGACGTGGCGCAGACCCTGGCTGGCGCCACCACTCTGGCCGAGGAT
TGCCTGCGGCTGGCGCTGGACGCCCTGCAGCAGGAATTCGCACAGCGGCACGGCGTGGTT
CGTGATGGCGCAGGCGTCCCCCAACAGCTGGTGGTATTCGGCCTGGGCAAGCTCGGCGGT
GGCGAGCTCAACTTCAGTTCCGATATCGACCTGGTCTATGCGTACCCGCAGGGCGGCGAA
TCCGACGGTCCGCGCGCGCTGGCCGCCGAGGAGTATTTCGCCCGCCTCGGCCAGCGCCTG
GCCAAGCTGCTGGACGAAACCACGGTCGATGGCTTCAGCCACCGCGTCGACCTGCGCCTG
CGCCCGTTCGGCAGCGCCGGTCGCGTCGCGCTGTCGTTCGCGGCGATGGATCAGTACTTC
CAGCGCGAAGGCCGCGACTGGGAGCGCTATGCGTGGCTGAAGGCGCGCGCGGTGGCCGGC
GATATCGACGCCGGCGAAGCGTGGTTGCAGACCCTGCGCCCGTTCGTATACCGCCGCTAC
CTGGATTTCACCGCACTCGACGGCCTGCGTGAGATGAAGGCGGCGATCACCGCCGAAGTC
GCGCGCCGCGAGCTGCACGAAGACATCAAGCGCGGCGCCGGTGGCATCCGCGAAATCGAG
TTCCTGTGCCAGGCGCTGCAGCTGATCCGCGGTGGCCGCGAGCCCGCGCTGCGCGAGCGC
CGCCTGCTGGTGGCACTGGACGCGCTGGTGGCCGCCGGACAGATTGCGCCCGCCGATGGC
GCTGCGCTGCGCGAGGCCTACCTGTTCCTGCGCCGGTTGGAGAACCGCCTGCAGATGCTG
CGCGACGCGCAGACCCACGTGCTGCCCAGCGACGCGCTGGACCGCGCGCGCATCGCCATC
GGCCTCGGCTACCCGGATTGGGAGGTACTGCGCGCGGCACTGGCCGAACAGCAGCAGCGG
GTCAGCACCGAATTCGCCGCGCTGCTGGCCCCGCGCAGGGGCCAGGCCGCGCCCGACGCG
CTGGCCAACTACTGGCGCAGCCTGCCCGAGGGCAGCAACGCGCCGTTGCTGGCCGAAGCC
GGTTTCCTCGATGCCAATGGCGCAGACCAGTCGCTGCGCGATTTCGCCCAGGGCACCGGC
GTGAAGTCATTGTCCGATGCGGCGCGTGCGCGGCTGGATCGCGTACTGCCCGCGTTGCTG
CATGCGGCCACGCGTTCGCCGCAGCCCGATGCCGCGCTCAAGCGCGTGCTCGGCCTGCTG
CAGGCGGTCCTGCGCCGGACCAGCTATCTCGCGCTGTTGGATGAACAACCGAGCGCGTTG
GCGCGTCTGGTCGATGTGCTGGCACGCAGCGCGCTGCTGGCTGAGCGGCTGGTCGCGTAT
CCGCTGCTGCTGGATGAACTGCTGGATGTGCGCGTGTCCGGGCCGATGCCCGATGCGGCC
GGCATGCTGGCCGAGTGCCAGCAGGTGCTGGCGGTGGAGGATCCCGAATCGGCACTGCGC
TGGCTCAACGAGACGCGGCTGGCGCTCAGTTTCCGCATGGCGATGGCCACGCTGGACGGC
CGCCAGGGCGCGGTGGACAGCACGCGGCAACTGGCCGAACTGGCGCAGGCGGTGGTGGTC
ACCGTGCTGGCGATGGCCGAGGCGGACATGCGCGCCGCGCACGGCGCGATTCCCGGTGGA
CGTTTCGCGATCATCGGCTACGGCAGCCTCGGCGGGCTTGAACTGGGCTTCGGTTCCGAC
CTGGACCTGGTATTCCTGCACGACAACCCGGCCGGCGTGGAGGCCAGCGACGGCGCGCGT
CCGCTGGAGCCGGGGCGCTGGTATGCGCGGCTGGCGCAGAAGGTGATGGCGCTGCTCGGT
GCGGTCACCGCCGCCGGCCGCCTGTACGACATCGACGTGCGCCTGCGCCCGGATGGCGGC
AAGGGGTCGCTGGTGTCTTCGCTGGCCAGCTACACCGAGTACCAGCGCGAACGTGCGTGG
ACCTGGGAACACCAGGCGCTGGTGCGCGCGCGTGGCGTGGCCGGCGATGCCAGCCTGCTG
GCCGATTTCGAGCAGGTGCGTGCACAGACGCTGGGGCGTGAGCGCGACATGGGTGTGCTG
TATGCCGACGTGCTGAAGATGCGCGGCCGCATGCGCACCGAACTGGACCGCAGCGACGCC
GCACGGCTGGACCTGAAGCAGGGTGCGGGCGGCGTGGTGGACCTGGAATTCCTGCTGCAG
ACCGGTGTGCTTGCGCGCAGTGCGCGGCACGTGGCGTTGCTGCAGCCGCGCGATACGCCG
TCGTTGATCAATGCGTTGGCTGGTGTTGGTTTCCTGCCCGATGCCACTGCGCAGGCGCTG
CATGGCGCGCACGCCACGCTGTTGGACGTGGGCCTGGCCTGCACGCTGGACCGCCGCCCG
CGGCTGGCCCCGACCACGCCGGCGATTGAAGAGGCGTGTGCAGCGATTGCGGCGGCGTGC
AGAGCGGCAGAGCTGCCGTTCGCCTGAGTGCCGGATGGCGGAGGACTGCAGTTGGTAGAT
GCCAACCTTGGTTGGCATGAATGCCAAGCGCCAACCAAGGTTGGCGACTACCGGCTCAAT
GGCCCTTCGGTGGCCCGCTCCTGGTAGGTGCCGACCGTTGGTCGGCACAATCTGTCGGCA
GCGATGAGTTCTGCAGGGCGTGCCGACCACCGGTCGGCACCCACCGGCTCAATGGCTCTT
CGATGGCACGCCGTTGGTAGATGCCAACCTTGGTTGGCATGAATGCAAAGCGCCAACCAA
GGTTGGCGACTACCGGCTCAATGGCCCTGCGATGCCCGCTCCTGGTAGGTGCCGACCGTT
GGTCGGCACAATCTGTCGGCAGCGATGAGTTCTGCAGGGCGTACCGACCAACGGTCGGCA
CCCACCGGATCAATGGCCCTTCGATGGCACGCCGTTGGTAGATGCCAACCTTGGTTGGCA
TGAATGCCAAGCGCCAACCAAGGTTGGCGACTACCGGATCAATGGCCCTGCGAGGGCCCG
CCGTTGGTAGGTGCCGAGCTTGGTTGGCATGAATGCCAAGCGCCAACCAAGGTTGGCGAC
TACCGGATCAATGGCCCTGCGACGCCCGCTCCTGGTAGGTGCCGACCGTTGGTCGGCACA
ATCTGTCGGCAGCGATGAGTTCTGCAGGGCGTGTCGACCAACGGTCGGCACCCACCGGAT
CAATGGCGGTCAGCTGGTGGCGCGCAACGGCGCCATCTTCCACAACAACGCGCGGAACGG
GGCCAGCAGGCAGACACCGATCGCCAGCTTCACTGCCAGGTCGCCGGCGGCCCAGCTCAC
CCACGGCAAGGTGGAACCGGCAAACGCGATCGACCAGAAAAGGGTGGTGTCCACCGTCGC
GCTGCAGGTGGTGGCCACCATCGGTGCGCGCCACCAGCTGCCGCGGCGCAGGCGGTCGAA
CACGGTGATGTCCAGCAGCTGGGCCACGATGAACGCCGAGCACGAGGCAATGGCGATGCG
CGGGGTGGCCACCCAGATCGACAGCAGCACCGCCACCGCGAAGCCGATCCACGCCACGCG
GCGCGCCGGGCCCGGGCCGAAGCGGCGGTTGATCAGGTTGCTGACCAGGAACGCGACCGG
ATAGCTGAAGGCGCCCCAGGTCAGCCAGCCGTTGATCGGGTACTGCACCAGCACGTTGGA
CAGCAGCACCACTGCACCCATGGCCAGTACCGCCAGCACCAGGGCGCGCGGGGTCAGCGG
GGCAAACAGAGGGGCAGGACGCACGGACATGGCGAGCCAGGGGGACAAAGGGGATCGCCC
ATTATCCGCCCGGCCTGCGGCAAAGCCAAAACCGGTCGTTCAGCTTTACAGCGCTTCACT
CATCACATCACCGGCGGCATAGGCCGTCGGCACATAGGCCAGGGTCTGGCCCTGCGCGCT
CTTCACGTTCCAGCCGGCACCGGCCTCGGTGGGGTCGAAATGCACCCGTTGCCCGACCAC
GAAGGCTGCAGTCGGGTTCTCGCCCGGCGGCTGCACCGGCCAGCGCAGGGTGGCGGTGTG
GTCGGCCTTGTCCGGTACCTGCAACTGCACCTGGCGTTCGCCCGTGGGCGTGGTCTCCAC
CTTCTTCACTTCCATTGGCGGCAGCGGCACCGCCTTGGTGCGGGTCGCCCTGGCATTGCG
TTCGCTGGCCTTGAACGGCGCCTTGGACAGTTCGGACAGGCCCATCGAGGCCGCCATCGG
CAGCGACAGCACCACGAACGAGGTCACGATCACGCTGGCCTCGCTGCTGTTCAACTGCGG
CGCGGCGCCGGCATGGACGGTGGGCACCAGCAGCGCTGAGAGCAGCAATGCAGTGGTGGG
AACGCGCAGGCAACGGAACATGGAGACCTCCTGGTCAGCGTGGGGCGGCGGCTCAGCGCC
GGGTATCGAAGATGTCGCGCGGGCCGGTAGCCTCGGGCAGGTATTCCAGCGCACGGCCCT
GGTTGTCCTTCAACTGCCAGCCCTGGTCATTGCCCGTCGGCTCGAAGTTCACGGTCTGGC
CCACGGTGAACTGCACGGCCGGGTCGCCAACGCCGCGCGGGTACTGCATCGACGCGGTGT
TCTGCGGATCGTTGGCATCGCGCAGCAGCACTTCGCGGCGGCCGTCGACGGTAGTGGCAA
TCGCGCTCACCTCCATCTGCGGCAGCTTGATCTGCTGCGGGCGGGCCAGCGGCTGGCCGG
CATCGGCGGCATCCTGGGCTTCCTTCGCCGCGGCGGCGCGGGCCGAGGCCACCATCTGCG
TGGACATTTCCAGGCTCGGTCCCTGCGGGCCCGGGTCATGGATGATCACGATGCGGCGTT
CGGCATGGGCGGCCGATGACCAGGCCAGCGCGGTGACGATCAGCATCGATACCAGGGAGT
TGTGCAGCAGACGCATGTCGTTCTCCTTGCGGGATTCAGGGCGAGGCGGCGGTGGCACCG
GCCACCGGCACATGGGGGATCACCAGTTCCTGCTGCAGCTGGCTGCGCTGGTGCAGGAAG
TCGAACACCGATTCCACCGTCACCACCGAATAGTTGCCGGAGATGCGTTCGCCGGCCGGA
TGGTCGGTGGTGGTGGCGTTGGCCACGAACAGGCGCGCACCCACGCGCTTGCCCAGGCCG
ATATGCAGCACGCTGGGCTGGTACTTCTGCTGGCGCAGCCACTGCTGTGCCTGTTCGCGC
TTGACGATGGCCGGCGCGCCTTCGGCCTGCGCCATCGCCGCCGCCAGCACTTCCAGCACC
CACTGGTTGGAGTTCTGGTAGTCGGTGGCGAACGGGTAGGCGACCACGTTGTACTTGGTT
TCGTGCAGCGCCTTGGGCTGGATCGAGGGCGGCACCAGCATCGCGCGCAGTGCGGCACGC
AAGGGGGCCGACGGCACGCCGATGCGCAGGTCGGTATGGCCGCCGCTCTCGCCGACGAAG
TTGCCGAGGCCCTCGTGGTACAGCTGCGAGCTGTCGGTCTTGCAGCGGTTGAGCAGGTGC
ATCGCGCGCCAGCGGCCGTCGTCCTCGCGCAGCAGGAAGGCCAGGTGGCTGTGGCGCAAT
CCATAGCGGCTCAGGTCCTGGCCACCGCGCGCGGCGACCACCACGTCCACATCGGGCAGC
GCGTCCAGGCGTTCGGCGGTGGTCCAGGCCACGTCCAGCATCGCCGCCTGCGATGCCACA
CTGGGGTAGCGCTCGCGGCAGGCGGTGCTGTTGGCCCAGGCCGGTGCGGTCGCCAGCAGG
CTGGCGATCAGCAGCGCGGCGCGGGGCAGGCGGGAAAAACGATCCATGTCGGTACCTTCA
ACGGCGGGCAGGCCCGCGCGCCGATCATACGCTGCTCAGCGCAGCGGGCGATCCACGCCC
TTGCGCTTGAGCTCCTTGTCGCAGGCGTCACTGATGGGAGCCACCGGCAGTGGCGGGCGC
TGGCCCTTCGGATCGCGCAGCGCCGGTTGTTCGCGGTACGCGTCCAGCTGCTGCTGGCAT
TGATACGAGATCGGATCCAGCTCGGTGGGCGCGGTGGAACACGCGGCGAGCAGGGCCAGG
GGCAGCAGGAGCAGGGTACGCATGAAGAAGTTCAGTCCAACGGGGGGCCTTGGACTGTAA
CCGTGGTGCCGGATCGAAATGTTCAGAAAACGCTGCGCACTCGGCATTACCGCGATGCCA
GGCGCCCAGGATTGCCGGCCAGCGGCCGGCACTACCCCAGTGCCAGGCGCTGTTTCACTT
CCGCCGCCACCCGCGCGGTTTCGCGCAGCGGCTCGATGCGGTCGTACTGCCAGTCCAGCC
AGTGCGCCTGCAACCGCCCACGTTCGCGCAGCTGCTGCTGGAAGCGCGCCAGGCGGCCCT
GCGCTGTGTCGGCCAGCGCCACCATCACCGGCATGCGCGTGGCGCACGCCTCCGAGAGCA
GGTTCACCGAATCGGGCGAGACCACCACGCGGTTGGCCCAGCCGAGCAGTCCGCCATAGG
GATTGGTACCGTCGCCGCCATCGCCCCAGATCACGTGCGGCAGGTCGGCGAATTTCGCGC
GCAGGATCTCCGCCAACGCCGGTGGGGTGCGTCGCGAGGTGGTGGCCAGCAGGCTGCCGC
CTTCGCTGCGGATCTGCTCGGCCAGCGCCTGGAATACACCGACCATCGCCGTCTCATCCC
ACGGCGCCAGTGGCGTCGGCCCACCGACCAGCAGTGCGGTGCGCGGGCCGGGCAGGGTGC
TGAAGCCGGCGAACGCAGCGCGGCCCCAGGCCAGCCAGTCATCGTCCACCGGGTTGAGGC
TGCCGAGCAGGGTCAGCACGTTGCTGCCGCGCAGGGCGTCGTGTTCGGGCACCACCACCA
CGTCCCAGTGGCGCGCGCCGATGCGCGGGTCGAGGATCTGCACCACCTGGCTGCCGCGTG
CGCGCAGCACGCGCAGGGCGCCAGCGGCCTGGCGGCCACAGCCGATCGCCAGCGCCGGGG
CGTCGGCAGCCAGCGTCGCGAAGGCCTCGCCGTAGCCGTTCACATCGCCGGGCAGGCGCC
GCGGCGACAGCCAGCGCCAGGGCGCGCGCGGTTGCAGCAGCAGCGGTCGGTGGGTGCCCT
GGCGCAATGCCGAGGCCAGCGCGACCGCCTGGCGGACATTGCCCGCACGGCCGTCAGTGA
CCGTCCAGGGCGCGCTCGATCGTTTCACCATTGGCATTAATTCGTTTCAGTCCTGCTGGG
TGTTGCAACAGTCGCGACACTCTACACTGCGGCTCGTCGATTCGCCCCGCGCCGCCCGCG
GGCACTGACCCCCTTTCGCCGCCCTGGAGATCCACCGATGTCCCACGCGCTCGACGCTGC
TGCCCTCGACCAGCTGTTCCGCACGGCCCGCACCCAGAACGCCTTCCTCGACGAGCCGGT
CCCCGAGAGCCTGCTGAAGGAACTGTACGACCTGGTGAAGTGGGGCCCCACCGCGGCCAA
CACCACGCCGGCCCGCTTTGTCTTCGTCACCTCGAAGGAGGCCAAGGACAAGCTGGCCCC
GGCGCTGTCCGAAGGCAACCTGGCCAAGACCATGGCCGCGCCGGTCACCGTCATCATCGG
TTTCGACCTGGACTTCCACGAGAAGCTGCCGTACCTGTTCCCGCATACCGATGCCAAGGC
CTGGTTCGACGGCCCGCAGGAAGGCCGCCATGAAGCCGCCATCCGCAACGGCAGCCTGCA
GGGCGCCTACCTGATCCTGGCCGCGCGCGCGCTGGGCCTGGATGCCGGCCCGATGTCCGG
CTTCGACCCGGCCAAGGTCGACGAAGCCTTCTTCGCCGGCACCTCCATCAAGTCGAATTT
CCTGGTCAACCTGGGTTACGGTGATCCGGCGGGCCTGTTCCCGCGCCTGCCGCGCCTGTC
GTTCGACGAAGCGGCGCGCATCGCGTAAGTCGCTGTATCGGTTTCGGGCCCGCCGTCGTG
CGGCGGGCTCTTGCTGCACCGTGTACCCACCCTACGATCCGGAGAGTTCCTCAGATGAGC
GCCACCCGTAAACTGCTGCTGCCGCTGGCCCTGACCCTGGCCATCGCCGCCTGCTCCAAG
CCGGCCGACACCGCTGCCCCGGCCGCCGATGCCGCCGCCCCGGCCACCACCGAGCAGGCC
GCCACCCCGGCCGCCGATGCCGCCGCTGCTGCGCCGGCTGCCGAAGCGATCAAGATCGCC
TCGGGCACCTACAAGCTGGACCCGAGCCACACCGACGTGCTGGCGCAGTGGAGCCACTTC
GGCTTCTCCAACCCGAGCGCGCACTTCGGCAACGTCGAAGGCACCCTGGTGTACAACGCC
GAAGACGTGACCAAGTCCACTGTGGAAGTGAAGCTGCCGCTGAGTGGCCTGAACAGCTTC
ACCGCCAAGTTCGACGAGCACCTGAAGAGCGCCGACTTCTTCGACGCCGCCAAGTTCGCC
GATGCCACCTTCAAGAGCACCAAGGTGGAAGCGGCCGGCACCAACAAGCTGACCGTTACC
GGTGACCTGACCATCAAGGGCATCACCAAGCCGGTCACCCTGGACGTCACCGTCAACGGC
GGCGGCGAGCACCCGATGGCCAAGGTTCCGGCCGCCGGCTTCGATGCCACCACCACCCTG
AAGCGCAGCGATTTCGGCGTCGGCGCCTACGCTCCGAACGTCAGCGATGAAGTGAAGATC
CGCATCACCACCGAAGCCACCGGCGAAAAGCCGGCCGCTTGATGCACCCCGCTCACTCGT
CGTGAGAAGGCAGAAGGCCCGCTGAAAAGCGGGCCTTCTTTTTGGGTGCGGGGGAACGCG
CGTTGGTAGATGCCAACCTTGGTTGGCACATGGGCACTCCGCAGGCCAACCAAGGTTGGC
CACTACGGGGTACGCGCCCTCAGCGCAACGCGCCCAGCCACGCCACGCACGCTTCGCTCG
GACTCTGCTTGGCCTTCACCGCCAGCCCGCTCACCCGCACGAACGTCTGCGCGGCCTGCG
CCACCACCTGGCGTGCGATCAGCGCCGCCTGCTTGGTCGCGGCCTGCTGCTTGCGCAGCT
GCACGATGTGCACCGACGGCCGGCCCACCGGCGCGTACTTCTGGTCGCGGCGCAATACAT
CGGCCACCTGCGCCACTTCGAATTCGGCCTGCAGGTAGCGGTGCTGTGCCGCCACCAGCT
CGCGCAGCGGCGCGCGCAGTACGGCGGTGTCGGCGAACGCGGCCAGCGCCGCATCGCAGG
CGGCGTCATCGGCAAAGCGGGTACGCAGCGCATCCACGCTGGCCAGGGTCAGTTTGGCCA
TGTGGGCCTCGTTGCTGCAGGAAAGGAGCGCGATTGTCGCATTGCCTGGCGGCTGATGCG
TTGAACCGGGTGTCGGAATCCGTGTAGAGCCGAGCCCACGCTCGGCTCATCGCGCGCAGC
GCGAGGGTTTTCCGATGGCGGAGCGGAGAGCAGCCGAGCGTGGGCTCGGCTCTACAATGG
CCCGCTGTATCACCCACGGAAGGAAGACCCATGCAGGACGCGCAGTACTGGTTGAACGAA
TTCTGGTCGGGCCTGAGCGTGCTCGATCTGCTGGGCGGCAGCGTGCTCGGCACGTTGCTT
GGCCTGGTGCTGGGCATCTTCGCCTGGCGCTGGCTGCACCGCCGCGGCTGGTTGCAGCGG
CGCAAGCGCTGGCATCACTGGCTGCTGGCCAGCTACGTGGTGCTGCTGCCGCTGGCCACG
GCCTTCTTCGGGCTGCAGCTGGGCTTCACCGCCGGTGCGCACCGCGCGCTGTTCAAGCAG
CTCGATCATTTCCAGCCGCACCTGCAGACTCTGGTGGAAGGCTGGAGCGAAGGATTCACC
GACTCGCTGGACGACCCGCGCATGCGCGAGGCATTGCGCAGCCAGGGCACGGTGGGCGAT
GTGGCCGACACCATCGCCTCGGCGTACCTCAGCGAACATCCGCTGCCCGGCCTGGACCGT
CTTGGCAACGGCCCGTTGGCACGCGGTACCGGCTGGGTGATCGGCAAGGTGCGCGAAGGC
CTGCTGCGCGGCATGGTGGAAGACACGCTGGTGGACAAGGCCGGCACCCTCGGCCTGGAA
CCCAAGGTGGTGCGCGAGGCGCTGACCATGCATGTGGATGAGCTGCTGCACACCCGTGGC
GTGCTGCGGCTGGTGAAGGCGCAGATCAACGGCATGATGCCCGGCGTGTACTTCGGGCTG
CTGCTGCCGCTGCTGGTCATCGCGCTGCTGGTGGCGCTGGAGATCTGGGCCGCGCAGCGG
TTCGGGTGGACGGGGCAGGTGGCCAAGCCGCCGGTCGCGGTCCCTCTAGAGCCGAGCCCA
TGCTCGGCTCATCGCGCGTAGCGCGATGGGTCCATCGGTGGCCGAGCGGAGAGCAGCCGA
GCGTGGGCTCGGCTCTACACAGTCAAAGGCGTGCGGACCAACGGTCCGCACCCACCAGGC
AGGTTCTGGTGCATGGGGTCAGATCCCTTTTCCACAGGAAAAGGGATCTGACCCCGAGCC
GGTCAATCGCCGTCGGCTTCGTCCGGGTGGGCCTTCCAGTAGCCGGTCGAGCGGATCCAG
TCGCGCGGCACGCCCAGGTGGCCTTCGATGAACTTGCGCATCATCCGCGCGCGGCGCGAT
TCGGTGGCGATCCAGTAGAAGACATCGCCGTCCGGGGCCTCGAAGTCGGTCAGCATGTCT
TCCAGCAGCGTGCTGCTGGCCGCCGGGAAGCCGTTGCGCTCCAGCCAGTGGATGCGCACG
TTCTCGTACTGCGGCAGGTCCTGGCGTTCGGCCTCGTCGCGCACTTCGATGAAGGCCTGC
ACCTCGGCAGCGTCCGGCAGCACGTCCAGCCAGCGGGCGATGGCCGGCAGCGCGGTTTCA
TCGCCGATCAGCACGTAGGCGTCGTAGGTGTCGGCCACCACGAACGAGCCACGTGGGCCG
CCGATCACCAGCGTGTCGCCCGGCTGCGCGCGCTCGGCCCACGGCCCGGCAATGCCCTGG
TCGTGCAGCACGAAGTCGATGGCCAGCTCGCCGGTCTCGTGGTCCCACCAGCGCGGGGTG
TAGTCGCGCGACGGCGAGGGCTCCTTGCCGGCCGGGTAGCTGCGGCCTTCGGCGGTCAGC
ACCGGCAGCACCATCTCGCCGCTGGCATTGGGGAAGAACAGCTTGATGTGGTCGTCGGCG
CCGGGCGAATCGAAGCCGGCCAGATCGTCGCCACCCAGCACCACGCGGCGCATGTGCGGG
GTGACCTCTTCGGTGCGCAGCACGGTCAGTTCACGGAAGCGCACATCCAGGCGCAGGCGC
GTGTTGTTGTGTTCGGTCATGGGGATACCTGTAAAGGTGTCGCGCGGGGGCGCGCGGCAT
GGGGGAGGACCTGGCTGGATTCAGTCTGGCTGGGTTGTTGAAAACGGTGGGCTCTCGCTA
CCGGCGGTACCGTTGAGCAGGGCCGAGGCCCGCGTCAGCAGCGCCGCCACTTCTTCCGCT
TCGCCCTCGGCCCAACGGCCGTGGTGATGCACCAGCGCCCGCTTGAACTCGCGCAGGGCA
GTGGCCAGCGGCGGCGGCAGCGAGGCCTTGGTGATCTCGCGGGCACGGTCGAAGGCACGT
CGCTGCGCCAGCCGCACCTGGGTGCGCTGCACCTTCAGCTCGAACTCGCCGGCAGCGGTG
ATGCGGAAGATCCGCTTGCCATCCACTTCCTCGGCCTCGATCCAGCCGGCCTGCTCGAAG
CTGGCCAGCAACGGGTACATGGTGCCGGCGCTGGGCGTATAGGCCTGCATGAACTGGTTG
CTGATCAGCTGCATCAGTTCGTAGCCATGGCGCGGCTGCTCGCCGATCAGGGCCAGCACC
AGCAGGCGCAGATCGCCGCGGCTCAGCACGCGCGGCTGGCCGTTACGGCGCGGCACCGCC
GAATCGGTGGAACGGGCTCTGGGAGAAGGGGTGCGGCTCATTTCGATATATCGGTAAACG
AGTGTGCAAACGATATATCGATATATCGAAGCCGGCAATCACCTATCCGGCCACAAGCAG
GTGCGATTTGGGCCACGGCTGGCCGCGTGCCCACGGCAAAAGGGGCGCCCCTTGCAGGGC
GCCCCGGCGAACCGTGGAAGGGAGCAGGGCCGCCAGGCCCCTCACTCGCGGCCCACGCTG
GACCCGCAGCCGGTACCGATCCAGAGGCAGATGCGACATGTTGTCGACGGTTCAGTACCG
TTGCCCGAACCGCCCCTACAGCGGTGCCGGAGTTGCCCTACAACCGTCATCGGCAGCGGT
AACACTGCGTCCTGCACATGGGCGCAGCGGCCCGCAAGCGACAGCCCGCGCAGCCACCAA
GGCCCGCCGCAGGGCCGTCAGCGGGCCCGGCAAGCCCCTTGCGGACACTGGCCGCTTGCA
TCCATACGCCTGCGTAGCCAAGTGACGAAAGCCCTTGGTGCGCTACACTTTGCGGTCTAG
AAATCTATACAACAGTCGCGCGCGTGCGTGCGGTTATGGGAGCGCTAATGAACTGGTTGA
ACGAGGTGCTGAACAACGACCCGAATCCTGTGGAAACCCAGGAGTGGATCGAGTCGTTGA
AGGCCGTTATTGATGTCGAGGGCTCCGAGCGCGCGCATCAGCTGCTGGAAGGCATGGTGG
AACTGACCCGTCGTTCGGGCGCCTACCTGCCGTTCTCTCCCACCACCGAATACGTCAACA
CCATCGAACCGCAGTTCGAGGCCAAGAGCCCGGGCAACGCCGAGCTGGAATGGCGCATCC
GTTCGATCATCCGCTGGAACGCGATGGCCACCGTGGTCCGCGCCAACCGCAAGCCGGGTG
ACCTGGGCGGCCACATCGCCTCGTTCGCCTCCGGCGCCACCCTGTACGACGTGGGCTTCA
ACCACTTCTGGCGCGCCCCGAGCGAAAACCACCCGGGCGACCTGCTGTTCATCCAGGGCC
ACAGCGCCCCGGGCATCTACGCACGTTCCTTCCTGGAAGGCCGCATCAGCGAAGAGCAGC
TGGACAAGTTCCGCATGGAAGTGGACGGCGGTGGCCTGTCCTCGTATCCGCACCCGTGGC
TGATGCCGGACTACTGGCAGACCCCGACCGTGTCGATGGGCCTGGGCCCGCTGGCCGCCA
TCTACCAGGCGCAGTTCATGCGCTACCTGGAAAACCGTGGCCTGATCGAGAAGTCCGACC
GCAAGGTGTGGTGCTTCATCGGCGACGGCGAGAGCGACGAGCCGGAAACCCTGGGTGCCA
TCGCCCTGGCCGGCCGTGAAGGCCTGGACAACCTGATCTTCGTGGTGAACTGCAACCTGC
AGCGCCTGGACGGCCCGGTGCGCGGCAACGGCAAGATCATCCAGGAACTGGAAGGCGTGT
TCCGTGGCGGCGGCTGGAACGTGATCAAGCTGCTGTGGGGCGGTTACTGGGATGCCCTGC
TGGCCAAGGACACCAACGGCGTCCTGAAGAAGCTGATGATGGAAACCGTCGACGGCGAAT
ACCAGAACTGCAAGGCCTTCGGCGGCGCGTATACCCGCGAGCATTTCTTCGGCAAGTACC
CGGAAACCGCTGCGATGGTCGCCGGCCTTTCCGACGACGACATCTGGCGTCTGAACCGTG
GTGGCCACGACCCGCACAAGGTGTACGCCGCCTACCACCAGGCCGTGAACACCAAGGGCA
TGCCGACCGTCATCCTGGCCAAGACCGTGAAGGGTTACGGCATGGGCAGCGCCGGTGAGG
CACTGAACCCGACCCACCAGACCAAGAAGCTGGACGACGAAGCGGTGCGCCACTTCCGCG
ACCGCTTCAACATTCCGGTGACCGACGCGCAGCTGGCCGACGGCCAGGTTCCGTTCTACC
ACCCGGGCCCGGATTCGCCGGAAGTGCAGTACCTGCAGGAACGCCGTGCCGCGCTGGGCG
GTTACCTGCCGCAGCGCCGCCGCAAGGCCGACAAGACCTTCGTGGCACCAAAGCTGGAAG
CGTACGAGCGCCTGCTGAAGAGCAGCGGCGAGCGCAGCTACTCCACCACCATGGCGTTCG
TGCAGAGCCTGAACATCACCCTGCGTGACAAGGAACTGGGCCCGCACATCGTGCCGATCG
TGGCCGACGAAGCCCGTACCTTCGGCATGGAAGGCCTGTTCCGCCAGATCGGCATCTACG
CGCCGTTCGGCCAGAAGTACAAGCCGGTCGACGCCGACCAGCTGATGTTCTACCGCGAAG
ACCAGAGCGGCCAGGTGCTGCAGCAGGGCATCAGCGAGCCGGGTGCGATCAGCTCGTGGA
TGGCCGCCGGTACCAGCTACTCGGTCAGCAACGTGCCGATGCTGCCGTTCTACATCTACT
ACAGCATGTTCGGCTTCCAGCGCGTGGGCGACATCGCCTGGCAGGCCGCCGACATGCGTA
CCCGCGGCTTCCTGCTGGGTGGCACCGCCGGCCGTACCACGCTGAACGGTGAAGGCCTGC
AGCACGAAGATGGCTTCAGCCATCTGGTGGCCGGTGGCATTCCGAACGTGCGCAGCTACG
ACCCGACCTTCGGCTTCGAAGTGACGGTGATCCTGCAGCACGGCACCAAGCGCATGATGG
AAGACCAGGTGGACGAGTATTACTACGTCACCCTGATGAACGAGAACTACACCCACCCGG
AAATGCCGGAAGGTGCGGCCGAAGGTATCGTCAAGGGCATGTACCTGCTGACCGACGCCG
GCAAGCCGAAGAAGGGCGAGCTGCGCGTGCAGCTGCTGGGTTCGGGCACCATCCTGCGCG
AAGCCATTGCCGCCGCCGAGCTGCTGGACAAGGACTTCGGCGTGACCGCCGACATCTGGA
GCTGCCCGAGCTTCAACGAACTGCGTCGCGATGGTTTCGACGTGGAACGTGCCAACCGCC
TGCATCCGGAAGGTGAACAGCGCAAGGCGTACGTGACCGAGCTGCTGGAAGGCCGCCAGG
GCCCGGCGATTGCCGCCACCGACTACGTGCGTGCGTATGCGGACCAGATCCGTGCGTTCG
TGCCGATGTCGTACACGGTGTTGGGTACGGATGGGTTTGGCCGTTCGGATACGCGTGCGA
ACCTGCGTCGGTTCTTCGAGGTGGATCGGTACTACATCGCCCATGCCGCGATTGCGGCGC
TGGCGAAGGAAGGGAAGATGACCGCGAAGGATGTAGCCCGGGCGATCAAGCAGTACAAGA
TTGATCCGGAGAAGGCTAATCCTGTTGGGGTTTGATTGAACGCTGGACATTAGGTGAAAG
AACGGGCGGCCATGTGTCGCCCGTTTTTTGCAGCTATCCCCAGAACTATTCGCCCTTCAA
GTAGATATTCAAGCATGACAAAAGCTCGGAACAACATCGATTCCTCCAAGCGGGCTAGCG
ACAGCGCGCAGAAAAGTATGCCGGTTGTGTTGAGTCTCTTTTCGGGCGCGGGCGGACTCG
ATCTCGGATTTCAGAATGCCGGTTTCGATGTGAAGCTAGCGATCGATAGTGAGCCTGCTG
CGATTGCTACCCACTGCGCCAATTTTCCCAATGCCACAGCGGTCGCGGCGGATCTTGTAA
AGTTGGGATCGAAGGGCGTGCTTGCCCTGCTCAAAGAAACAGTTCCGGCTGGACGGCATA
TTGGGGTGATTGGGGGGCCGCCTTGTCAGGGGTTCTCGAGAGCCAATACTAGGACAAAGA
AGGCCGATCCTAGAAATAGATTGCCCTCTTTGTACGTAAGAATAATAAAGGAACTTCAAT
CGGAATACGAAGTCGACTTCTTTATATTCGAAAATGTGCTTGGAATTAGGGATTCCCCGC
ACGTGCGAAGATACAGAAGGCTGCTTTCGGCGCTCAGGCATCTTGGCTTTGATGTGAACG
AGCAAGAATACTGTGCTCTGGATTTCGGCGTTCCACAGAACCGTCGTCGCATCATTGTCT
CCGGGGTTGCCGAGGGAAGAACTAGATCGGAATTCAAACCAATCTCCGTCCTAGGGAAGC
GCACGGTTCGGGATGGCATTGGCGATATTTCGATAGAGCCGGTTTTCTTCAAGAGAGGGG
CTTCTGCAGAATGCTCGGAGGTTCACCCCAATCATTGGACGATGACTCCAGTCTCTGAGA
AATTTAAGAATCCAGATCAGCTATCTGCCGACCGACGAAGCTTCAAAAGGCTTCGCTGGG
ATTTCCCAAGCCCCACTGTTGCATATGGAAATAGAGAGATTCACGTTCATCCTTCCGGAA
ATCGCAGGCTGTCGATCTATGAGGCCATGCGGCTTCAGGGATTTCCCGACACCTTTGTGA
TCAAGGGAAACCTTTCTGCACAAGTGAAGCAGGTTTCAAACGCAGTGCCCCCGCCTATGG
CGGAGGCGCTGGGTAGGGCTATCAAGCTATCGCTTGAAGGGGTTGCGGACTGATTTTATT
CTGTTCGGCCCAGTCTCGATAATCATTCTCGGCATATCGGGCTTGGGCCAACAATCGAGC
GGACTTTTCCATCATTGTTGTGTTGAGCTCTGGGTCGTCATGAAGTTGCTGATCAAGATC
GATGATCTGCCTGGCGGCCTCCAGGACCCCCAAGCCAAGCTCCACCTCGCAAAGAGGAGG
GGCTTGGTCCGCTTCTGAAAAGATTCCGTCCCTGTCATTCACAGGTTGCTGATTAGAGTC
GCATCGGAAGGCCAGTGAAACCATATTTGGAACTGTCCCGCTACGATAGTAATAGGCGCT
TAACAGCTTCAGTGATCGTTGGGGAGGCTCGCCGACTAGCATGCGCAGAAGCCACTTTGA
AAAGCCGAGGGTAAAAACACGCAGTAGATCACTGCCATCAGCAGCCCATGCTTCTTCCAA
TTTCTCGGAAAGGTCATCAGATGATGTCGCTAGTGATTCTGCCAGCAAGCTTCTGAATTC
ATCGCTTGCATCTATGTTGGCTCGAATTGCGTTGTCAAATCCAAGTTTGACTTGTTCCGC
GACCAACTGCGGCTCGACCTTAGTTGTTATGAATAGTAGCCACGGCTGATTGGACTGAAG
TTGGTGAGCGAGTATTGAGCGCATCGCACCAAGAGCCCCGCCTTCAATGTCGCCGTGACT
TAGCGATCTGCAGAAGTCAAGGTTTATTGCATGGCAATGACCGATCTCATTCAATCGTCG
TCTGCTCGGGCTATTAGGGTTTGATAGAGTTTCAAGTCGATCCTCCTCGATATGCGAAAA
ATCATCTACTAGGCCGCTTGATCGAACCTCAGCTCGAGAAATATTCATCTCTCTCTGGCT
TTGACTTCCTCGCGCAACCGAATTGAAACCGAGGTAGCGGAGCTTGCCTCGCGCGCGCTG
CATTACGCCTACCAATGCGCGGATATCAAGGAGATCGTCCCCAGGAAGAGTGAGGTAGTT
GAACGTCTTTCCGTTTCCGATGGTAATCTCTCTCGCAAGCTGGGCAACTTCACGGCACCA
TTGGTGAATTCGGATGTACTGCTTTCTCGGCAGATGCCACTGCGAAAAATCCTTCTTTAC
GTTGGAATCAATTGGTGCCGGCTCACGATGGAAGAGTGCCGCATCCTCGTCATTGAGATC
GTCCAGAGATTGGAGTCCATTCATCACTTGGCCTCCTCATAGAAGATTTCCATGATGGAA
TCAATGAGTGAGGATTGGCGCGAATAGTCCATTGTTTCAAGAATTCCGTATGCATCTAAC
ACTACTGCCAAAGCCCGAGCGCGAGCCATTCTCGAATCGAGCTCTTTTCGTCCGCCCTTT
TCAAGTGAAGGGATTTCCTCTAGAACTACGGCTAGTAGTCCTTCGCTCCTTAAGCGTGAA
GCATCAGCAGTGGATGCAACTGTTGCCTCTGGGGGGAATGAGTCGCTTGAGCCGCGGAGC
TTCAGCCACTTGTCTTCTGCCAGCCTTTCTAGCTTGGACGCTGTCGCCGCCCTCTGTTCC
GTTCGGATTCTCTCGCGAATTTCATCGCCAATACCCTTGTGAGTATTGGCCAATTGCCGA
AGAGCGCGGTGGGTCCACTGGGTTAGAATCTGATAATGCGGATGACCAAAATTAAACGAC
TCCCGATCAATATTAAGGGCCGCATCCATGCCCTGCTCAACAAACACCTCTGAAGTGATC
TGCCGAAGCCTGGTCTGCTCTGATACTTGATACTTCATGAATGTATCGTCAAATAGTGCG
CCGCTGGCTCCGTTAACTCTAACTATAATTCCGTTATTTTCTTTAGGGACTATCTTCTGA
TTCCAGAAGAGGTACGCTTCGAACTCAAGGTCCCCGCCCTTGAAGGCCGCCGGTATTTTT
GAAAGATCAGGCCTGTAGGAGCCAACAAAAAGCATGGGACGTTGTTCTCTGTTTCCTCGT
GCAAACTTCCTAAACGTAATGGGTCGCTTGAGTTCAACTTCATCGATGTAAACGTTGAAC
GCACCTGCTGGATCGCTGGATCCCTCCTTCAGGTTCAGGGCATCGCGCACGGTCTGCCCA
CTTTTCAGCTCGACACGATCTGACTTTCCCCTTCGATTGTTGACGATCTTGAAGACGTCA
ACTTCATCCTCAGATGTAATATCGAATGGGTGCTTCTCCACGTATGGAAGTGGCGCAGAT
ACGCTCAAGGCCCAGAGAGTGCCGAGATAACCATCCAGGACGGTCTCTAAGTCTGGGCGC
TCCTTTGTAGTATTGGCCAAGTCCACAACGCGGTTAAATAGCTTTTCAAATTTCTCCGTG
GGCGAGTCAGACTGGAGCCAGGGTAGCGATGGTTCGACTTCGTACTCAGCATCGGTAGTT
GACCCGATGCGCATGAAGCCGGAATGAAAATTTGGGGCTGAGAGTTTGGTCTGGGGTGAC
GCCTGGGCATTCTCCTCCGAAAGAATCTCTTCCCAACGATCCTTGCTTCTTAGAATATCT
CTTACTCGCGTGGAAACATCCAGAAGTATGATCTCAGTTCCATGTGCTTCTGAGTCGTCC
GCGTCTATTTGGGTGACTCGGACGGTGCCGCTTTCAAACAGGACGTTCGCTTGTTCTTGG
CTTTCTTCGCTGTACTTTCTCAGCTGGATGTCAGCAACCAATCGGAACGGTGAGCCCTTC
TTCTTGGTTATTATTTGAAACTGAGACGTGAGCTGGCTTACTGAGAAAAGCCCGATGCCA
ATTTTCCCAATAAGTCTTCGCCCCTTTGGCGACAAGTTCGAATCTTTCTCGTCAGTTGTG
CCAACAGATTGGCCTTCTGCCGTACGCTTAGAGCTTCCCCCGATGTGATGAATGAGTCGC
GACAACGCCACCTCATCCATTCCATTTCCATTGTCGCTTATGCGGATTGTGGAAAATCTA
GGGGCGTCCGTGTCAATGAAGACAGAAGTGGCATCCGCATCATACGCGTTGGATATCAAC
TCACGCAGTGCTGCAGATGGTAGCCGGTAAATTCCATCTGTTACTCGTGCAAGCACTCGT
TCGTCCGTCTGAAGCCTTGTGACAGCTGCTTCGCCTGTCTTATGGCTCAAACGTATGCTA
TCGACGAAATCTATTTCTTTGGGTATCGCAGTTGGCATCCGTGTCGCCCCTTGTGATCGC
TCTACTAGCTACTTGCCTTTGATGGCTCAATGCCATGGGGAGGAGACTATCATCTGGCGA
GGGGGCCTAGCTAGACTGCAGAGGGAATAGATAGTCGTGGATGTGTCGATATCTCGTCGG
AAGAAAGCGTCAATTTTTCGACTCGACACCGGCCAATGCTGGTTGCAGTTTCTCCAGCTG
GGACGGCGATCTTAGTTAACTTGGATGTGTCGCCCTACGACACTGCCAGATTCCCTTATT
TGTCACTTAAAAGGCACAGTGAAATTGTAGTGCCTTCAGTTTCCAACGTGGTGGCAGGGA
TACCGCAATTTTCGGTTCTCCATTGCCGACGGAAGCTCTGGTTCGGTCTCCTCCCTAGTT
CCCGCGACGCACGGCGTAGAATGGGTGAATGTGAATTAATATCTGACGCAGAGACAAAGC
GATAGGGTCGACTACTACCTAGCGAAGTGTGCTGAAGAGTTTGATCTGCCCCTGCGTTAG
GGCCGGGGTCTACTTCGTAGAGTCCGTGGCTGCGAGCTTATCGCCCGGGTTCGTGGTTGC
AAGGGTTCCATGCTCGCGGAGCAAGGCGACGAACTCGGCGGGGGCGCTCTTGCCTAGCGA
GCTGTGCGGGCGTGCTTCGTCGTAATCGCGTCGCCAAGCAGAGATCGTCGCCTTGGCATG
CTCCAGTGAGGTGAACCAGTTTTCGTTGAGGCATTCGTCGCGGAACTTGCCGTTGAAGCT
CTCGATGCAGGCGTTCTGGGTGGGTCTGCCTGGCTGGATCAGCAGCAGCTTCACGCCGTT
GGCGACGGCCCACTGGTCGAGGGCTCGTCCGGTGAACTCCGGCCCCTGATCGTTCCGGAT
CATGGCCGGATAACCGCGGAAGCGGCACACCGTTTCCAGGATGTCGGCCATGCGCTGCCC
GTTGATGCGGCGGGCGACCGCGATCTCCACGGCCTCCTTGGTGCAGTCGTCGACCACAGT
CAGGCACTTGATCGGCCTGCCGTTGGCCAGGGCGTCGAACACGAAGTCCATCGACCAGGT
GTGGTTCGGACCGGAAGGGACCTGCAACGGGCAGCGTCCGACCGCGACGCGCTCGCGCTT
GCGCCGTTTGCGCACGGCCAAGACAGCTTCGCCATACAGCCGATGGACCCGTTTGTGGTT
GGCCACGAAGCCCTGGCGCTCGACCAGGATGTGCAGCTGCCGGTAGCCGAACCGCCGACG
CTTGTCGGCCAGTTCGACCAGGCGCTGCTGCAGCTCGTCATCCTTCCGCTGGGACTGGTA
GTGCAGCACGCTGCACGCTGCGCGACAGGCCCAGCAGGCGGCAGGTCCGGCGCTCGGAGA
GTTGGGTATTTGCCCGCACGGCCACCACGGCGTTGCGCCGTGCCTGCGCGCTCAGAATTT
TCCCCGCGCCACCGACGTCCCCCCGAGATTGAGTAGCGCGACGGTTTGGGGTCCAATTCT
CAACGACAGGGAGATTGGACGTGAAGAAGCGCTTTTCCGAAGAATAGATCATCGGCTTCC
TGCGCGAGGCCGAGGCGGGCATGCCGATCAAGGACCTATGCCGCCAGCATGGCTTCAGTG
AGGCCTCGTACTACCTGTGGCGCAGCAAGTTCGGTGGCATGAGCCTGCCCGACGTCAATC
GGCTCAAGGACCTGGAGGCCGAGAACACGCGCCTGAAGAAGTTGCTGGCCGAGCAGGTGT
TCGAGAACGACGTCATCAAGGATGCATTGCGAAAAAAGTGGTGACCGCACTGGCGCGCAG
GTTGCTGGTGCGGAGCATGGTCGAGAAGGGGCTGAGCGAGCGGCGCGCGTTGGTGGTTGC
ACGCATGAGCGCCAGCGCGCTGCGTTACGAGCCCAGACCGGACCACAACATTGAATTGCG
TGAGCAGATCGCTGTGCTTGCACACCGGCATCGACGTTACGGCGTAGGCATGATCCATCT
GAAGTTGCGACAGAACGGGCTTGTCGTAAACTACAAGCGTGTGGTGCCTGTATTAGGAAG
TGGGCCTGCAGGTGCGTCGCAGGAAGCGCAAAGAGATGCCTGTCGGTGAGCGTCAGCCCT
TGCTGCGCCCGACCGCCGCCAATCAGGTGTGGTCGATGGATTTCGTGTTCGACAGCACCG
CGGTAGGTCGAGTAATCAAGTGCCTGACTATCGTTGACGACGCCGCCCGTGAGGCCGTGG
CCATTGAGGTGGAACGGGCCATTTCCGGGCAGGGTGTTGCCAAGGCGCTGGACAGATTGG
CCATTCAACGCGGTTTGCCGCAAGTGATCAGGACGGACAACCGGAGAAGTTTTTGCGGCA
AAGCGATGGTGGCGTGGGTTCACATGAAATGAATTGCCCTGCGCCTGATCGAGCCGGGCA
AGCCGAACCAAAACGCTTACGTTGAGTCCTTCAACGGGCGGCTACGCGATGAATGTCTGA
ACGAGCATTGGTTCTCGACGTTGCTCCATGCCAGGACCAGCATCGAAAGCTGACGGCGTG
ACTACAACGAAGGAAGGCCAAATCGAGCACTTGGCGGGCTGACGCCCGCACAGTACTCCG
CGCATTTGGCTGGCAAGAGGGATAGCATCAGCACCGGACTCTAAACCCGACCACTACTCA
GGACGGGGGGAGGTCGGACAGCCATCAGGGTGATATCAGCCTAGTGGCACACGCTGCGCG
TCATCCTGGATGCCAGTAGCGGTCTTGCCTCTGCACCAATCGATACGCACTACGGCTCCG
GCACAATCCGCCTACTCCAATGCGACAGCAGCGGCACAACGCACAGAACATCAATCTCCC
TGTCCGCATACAGCACAATCACAAGCTGCTCCAATGAGTTATCCACCAGCATCACGGGTA
CGCTGTCACAGCTGACCTCGAAGTATCGGTCTCCCGCGTACCGCGCGTGCTGTGCCAGGC
CCTCGCGCACCAGTCGAACGGCTTCCTCGCGCATTACGGAAAATTCAGCGTCGGACACCT
TCCGAAACGTCCGCAGTTCCGGTCGGCCTTGGGTATATGCCGGCTGGCGATCGCCGAAGG
CAGCGCCGCCGGCAGCACGGCGCCATAGATCAGAAGCTTCATTCGACGCTCTGCAAACAG
GGAACGGACTCGAAGGCGAGCGGTCAGCCGATGGCGTGCGGGGGGGCCGGCAGTCACGCG
ACAGACGGCCAGGTCCAACCGGGCTACTCCTGCACGTGCAACCGCTCACTCACCTGAGCA
GTCAACGCCACGCACGCCATCTTCAACCCTTCCATCACCCGATCCCCAAGGTATTCCTCG
GGCGCTCCGTTCTGCCGTGTCCGCTCCGCAGCCAACATCAGCTCCGCCACCACACGTAGC
CCGGCCAGCGCGCAATCCGCATCCGCCAACTGAAGACACCGCCCAGGCAGTTGATGCCGT
TCCGGCCAAGGCTGGCCATCCGCAGCTGCGCCAGATCCGATGCGTCGCAGCGTGGCGACG
AAGGCGCTGGGATCGTGGGAGGGATCGCGGTCGGCTTCGGCCTCAACCGGATCGTACTGC
GCGTGCAGGGAACGGAAGTCCGATGTGTTCATGGCAATGCTCCGTACAGGACAGATAGCA
GCGCCACCGATAAAGGTGGCGGACGGTGCGGGCTCGAAAACCGGTGAATACCCAAGCCGG
CGGGCCCGAAGGCCCCCACGCACCGCCCGCCATGGAACGCGAACGGATTGCCAGCCGGCG
CCACCCGAAGATGACGCCGACTGGCAAGCGTAAAGCACTGGGTATTCAGACGGGTTTTCG
AGTCCCGCGCCACCTAGTGCGAGGTGGCACGCCAAGGTGTACTCGCATGGTTGCGAGATG
CCAAGAAACCGTAAGCCGCAGAGGCCGCAAATGCTGACGCTTACGGCATTGTTGCATGGC
GCGCGCGTGGCAAAACCCTTGCGGTGCAGTGGTTTCGGTCGGTGTTAAGTTATCGCCCGA
ATGCGCATTGAAAAGCACGGTTTGCAGCTGTTCGTGATCCCAAAAGCGACACGTAGCTCA
CCGGGCCGATTCGCGCGGCGTGCCAATTGCGACACAGCTTAACTTTGCGCCCCTACGCCC
GGCGGTGGCCACAGCGCATCGTCGCGCTCCAGGTCGTAGTCGCTGCCGAACGCCAGCGCC
GCCTCGCGCGGCGTGAGGTCTGCATAGCAGCCCAGCAGGTACTCATCCATGCCGGCATCG
CCATGGTCGATGGCGAACAGGTAGTGCAGCTCCTTGCCGAACGCTTCCAGCCATGTGGTG
TCTATCGTGGTCATGGTCATCTTCCTGACCGCAGGAATAGTGCCTGCACCATCGCGTGCC
TGCTAACACCAGAACTGGCCCATGCAATGTTCACCGGCAGGAATCCCCATCCCGCCGCTG
GGCAATGTGAAGCCAGTTCAGGTCCCCCGGCCGGTGCGGTGTATAAACTGCCGACACGTG
AGTGCCCGAATGCGAGGAACGGATGCGACAGCTACTGAGGCCATGGATGGTACTGCTGCC
CCTGCTCGCGGGCGGCTGTGGCGCCCAGGCACCCCAAACGTATGGCGATGGTTTCCCTGT
CGCCAAGCCGATGGACCTGGTCCATGCAGGTGCGACGGTAGAGGCGCGTTTTGAACTGCC
GCCGCCTTGGGAGAAAGATCCCAGACCTCGCACATTCCTGATTGGGTTCCGTACCGGCGG
GCCCGCCAAGCGCCCGGATATGAAACCGGGCGATGTCGCTTTCCTTGAAGACGCCCGGAT
TCCCCTGAAGGTGCAGCTGTGGAAGCTGGAGGGCGACACCGACACGCCCATGGCGCTACA
GGTATTGAATCGCGATCTGCCTGCTGTCTGGCAGGGCAACCGATATCAACCGGCCAAGGG
CGATGTGTACGAGTACAGGAGCGCCGTCGGTGCGGATTCGGACAGTCTGGTCAACGCAGG
AAAGTACGACATGTCCCTGGCCTACAGGGAATACGAGGTGGCCCGTGCCGATTCCGGGGA
TCTGACGGCCGGGAAGTACCGGCTGAAGGTGACCAACCTGCAGGGCAATCCAGACGTTGC
ACATCTCAACTTCGAGCTTCTCGTCGCTAACTACAACGTGAAATAGGGTTATGGACAGTC
ACCAGTCTCTACAGTCCTTTAGAAGGGGCTGGCCCCTAGTCGGCAGCTTGACACGCGAGT
GACTGAGTAAGTCCACCAGAAAACGCTGCGACGTGAGGCGGCGGCCCGAACGTCTGGCGG
CATGCAGATGGGTTAGTGCCGCCACACAGTCGCACTCAGGGAGAGGCGCGCGAGCTACAT
CGATGGTGCCGAAGCCCGATGCTGCTCCTGCGCATGCTGCATTTCTGCCGACCTCTCACG
CGCTTGGCGCTCACCAATCGCCTCAACTTGGTTCAAGCTCTCCTGCACTGGCCGCTGGGC
GGCCTCTGCAGTCGCCATGTGAGTGCGAAGGGAGGCAGGGTCGGACATCGCACCCTGCAC
CACGAAGATGCTGTGTGCGGCCGGGGAGGCGTCTGTCTGTCTGCTCAGCACCACATGGTC
CGCGCGGGTGATTCCGGCATCCTTGGCTGCAGCCAGCAGGCTGGTAGACATGCGTTCGCT
GGCGTCATCGAAGGTTCGGCCGTTGGCCTTGTCCAGTGCTTCCACCTTGCCCCGAATCTG
GTCCAGCAGCGACTGATCTGCTGGACTGAGCGAGTGGGTGGGCGAGGACTGCATATCTGC
AACGCTCTGCGTCGGTGGCGAAATGGTGTGTGCGCTGCCGGTGTTCTTCAGCTCCACCCA
GCCCAACCCGCCCTTTCCGAAGTCGCCAACAGGCAGGATCTTTGCGCTGCCAAAGTCGAG
GCCATTGCGCTCAAGCTGCTTCGGGTCGAGACCAAGCTCATGCAGGTCGATGCGGATGGC
CGGGGGTTGGCGACCTTCAGCCAGGAAGGCATGGCTCGTCCCGATCACTGATAGCGGATA
GGTACCGTAGTAGTTACGGTAGTCGGAATCGCCGTGCCGGCCCAGCGTGCCAGTGCCGTC
ATAGAAGCACTGCTCGACGGCCTTGGTGAGCTGGACGCTCTCATTGTTGGGGCGCTTGGC
AAGCGCATCATACGAAATGCCATCCGCCAGGCTTCTGGTTGCGCCCTCAGCCCGAATGCA
ACGGGAGAGCGAGCGGGACGCAAGCATTGCCTCCAGTCCGTTGTCATCCAAGGTTGGATT
CAACGCTCTGAATCGGCTATCCAATGCCCGCAGGCCCGAGACCTCCGCCAGTGCCTCGTC
CTGTCGTCCCTTGTCCAGTAGCGTGCGCACCGGCTCGGTCAGGTTCACCGAGCCTGACCG
GGAATCGTGTGAAGCGATCAGTTCCTCGCTGTAGGTCTGCTTGAAGTCCCTGAGTGCTGC
GGCGCGTTCCTTAGCCAGGATGCCGTGCATGGTCTCGTGGCCTAGCACTTCGGTAAGTCG
TTCTTCAAGCCGGGCGCCGGTTACGCTCTGGAAATTGGAGGCGCTGATGAAAATCGTTGG
TGGGTTTCCATCCGCTCCCTCCTGAAAGTGGCCGCCATTGTGATGTCCGTAGGAGACGGC
AATCCGGCCGATCTGACCGCTGTCGGCTGCGTTTGCCAGAAGGTGATTGAGGTAGGGGGA
GCCTGCAATGCTGCGTCGGATCGCATCCTCGGCACCACTGGGAAGCTGTTTGTCTGCGCG
CAGATCGGCCAATAGTGGCTCGACGCTGGATTCGATTCCCTTCATTTGTCTCCTCCTCCA
AACTGAACCGCGTAGACGCAGGTTCTCGCTGTATCACCTTCATCGGAACGATAGGTCAAC
AGGCTGGTATCCATATACTGCTTACCACCGGTGATGGGGCGCCGGTACTGCCTGATGCCC
CCTCTCTGAAATGGCACTTCTCCTCCGGTCCTGTATCCGAGGGCTTCGAGGGCTCGTCCG
GCACTTTCGGCTTCCCAGTAGCACACGCCATTCGGAGCATCCGTCACTGGCTGCTTGCCC
AGCTGATAGAAGATCACCTCTTGGTTGGGGAACTCACGTGCCGACTCAACCGACAGATAA
GACGCCCCATAGTTGTAGCCGTTCGTCGTTGCCAGGTCCTTGGCGATGTGCCTGATGCTG
ACCTTTTCGTCTGGCACGAGCGAGACACCGATCGCCGTGCCGAACTTGTCCGGACTGATG
TCCGCCCTTGACCTGAGCGAATCCGCGTAGGCGAGAATCCGTTTATGCAGCTCGGCCATG
GAGATGCGGGCGGGCTGCGTATCTGCGGCAGCGGCACGTTCATTGACGGCAGACGTATCC
GTCGATTGCGCACATGCAGATGTTAGCGTGAGCATGGCTGACAGTCCGAAAAGAGCACCA
ATGTGAGCCGCGCGCAGCATAGCTCGAGGTAGCTGCGGCCGAAGCAATCTGGTCATGATG
ACGGAGAGCAAAACCGAAGCCTCCTTCGTTGTGATGCCCATCGGTGAGTCCCTGACGGTG
TTGAAGGTACTGTACGACCCGGATGAAGAACGCCGGGATCTCCATTCATTGCGATTGAGC
GCGATAGCGGCTCAGAAGATCACGCACGCTGGTTTCCAGGCGTTGCCAGTCGCTCAGCAT
GACGCGTGCATAGTTCATCTCGATGGCGATGCTATCGCCCACATCCACGATGGAATGGCG
GCACATTGCGATCCGGCCTTCGCCGGCGCGTTCAAGTGTCTTTCCCTGAACGACAAGTCC
GTCAGGAATGCGGTCTGCCGGGTCGCAGCTGATGAACGTTGTCAGTTGCCCCTCCGCCGA
GCGGGCCACATACCAGTCTGGTTCCATCCCCGGGTTGTGCACGTAAGGCCTTCCCAGCGC
AGCCTCCGAATCCTTTGCATAGGCTGCCATCAACGATGGGTCGATCGCATACGGCGTCAA
AACCCAGCGTTCGGGTTGTGCAACGCGCAGCGCGAGGTTCTCTACCGGGTCCCTCCGCTC
CAGTGATCCTGGCGCGCTGGTGGCTTCACTACTGGACCGACGCGCCAGATAGTTCTGGAT
GGGAACGCGATCGATGTATCTAAGCTCGAGCAGCACCTGCCGCCGGCTGTCCTGCGTGCT
GCGCACCGGGCGGTCACCGGGGGGCGCTGCATCGAAATCCGGCCAGAACACCGTGAGCAT
GACGCCCCCATCGGCCAGGGGGCCCGTCTGGTTGTAGTAGAGGTTGGCCGGGAACATGAA
GCGGTGCGGGCCAAGCCGAGCTTCCACCGGCTGCGTCGTGTAGGTCTGTCCGCCCACCGT
ACGTGGACTGGTTGCGGTTTCGGACATGGGGGTTCCGTTCGGGTCCTTTTCCGTGGATGG
GGCCTTCGCGCAGGCGGTGGTGCTGAGCACGGCCACCAGGACGAAGTAGGCAAGCCGGCA
AGCCGGTGCTCTGCTCATGGGCAATTCCCTTGCATGATCGAAACGACTATAGAACGGTGG
AATGGCAAGCTCCAGTCGTTGCCGGACCTTGCTCACGCCCGGATCCAGTACTGGACGCTG
GCTCACATATTCAGCAAGTCGTGATCAACGCTTTCTATCCCTCCACCTGCCGCCCATCCC
ACCTATGCCATCATCCGCCCAGGACCGCAGTACCCAACAAGGCTGAGCAGGCATGGAGCA
GGCAACTCGCTACACCGTAACCCTTTATCTGGCCGCGCCCGGCACCCCGCTGAAAAGTGG
AGGCGTCTCGCCGCGCGGCCACATGTACCTGCAGGTCGCTGCGGGCGACGAGGTCCACAG
CTACGGCTTCGCACCACCGCGCCAGGCACCGGGCGAAGCCCCCACCGGCGTGCAGTACGC
GCAGGTGCGCCACGATGATGCGGACGAGCATCTGGACCCGTACTACAGCCGCACCCTGGA
AATCACCGAGGAGCACTACGGCTGCCTGCGTGATTTCGCCGAGGAACCGGCCGAGTTCGA
GTTCGATGTGGATCGCCCGGCTACCATCAATCGCTGCAGCGATTTCGTCTGGGCGGCGCT
GCACTACGCCGGCCTGCATCCGCTGCCGGCCCCGCTGGATGGCGGCAGCAACCTGGGCGA
GTTCGCGGTGCTGTTCAATCTGCCGGAGATCCAGTGCATTGCCGCGCCGTTTCCGCGCAG
CGATCTGAATGCCGAGACCCATCATGCGATGCCCGAGCGCGAGGCCGAGCATCATCGCCA
GGGCGACCGCGCCAGCGATGAGCCGCCGCCAACGCCGATCGAAGTGGCCGGCACGCTGCT
GGACCCTTCGCATCCGGACCACCGCCTGTTCTCGCAGCTGATCCAGAAGGTAGCGGAGCT
GGACGCCGCGCACGGCCGCCCGTTCGATGCAGCCAGCCAGCGCATCAGCGCCAGCCTGCT
GGTGCTGGCCAAGCAGAACAATCTCTCGCGCGTGGACCACGTGCTGCTCAGCCAACCGAC
CCAGAACAGCCATGCCGCCGAAAGCATCTTCATCGTGCAGGGCGACCGCAACGACCCAGG
GCACCGCCGCGCCAGCATCGCCACCGAGGTGGCGGCCAAGACCGATGTGGCCGATTCGCT
GCGGTTGAAGGAGCAATGACACGGCCACTGCGGCGGGGGCTGGTGGTACTGGCGGTGCTG
GGCGCGCTGGTGGCATGCCGTGCGCCACCAGCGCCTGAGGTTGCGCCGCCCCTGCTGACG
CGCGCACAGGCCGAGGCCCGCACGGTTGTGCCGTTCACGCGGGCCGTGCAGTTGCAGAAG
GCCGGTCGGATTGCCGAGGTCACGTTTGATTTGCCGGCGCCCCAGAAGCCGGCCATTCCG
ATCCTGAACATCGGGTTGCGGCTGCAGGATACCGATGGGCGCTCGTTGCTGGACGCGTGG
GAGAAGATCAGGCTGGGAAAGCCACCCACGCGATTGCGCCTGGAGCGGATTGATGGTGGC
GCACTTGGTCCTGTACAGCTATGGCAGAGCACTCCTGACGGGCGCGACTCACAGAGAATT
CCAGAAGATGAGGTTGTGCGATATCTGTCTGATACAAGCTTGGATGAGGGCGCACTGATC
CAAGCCGGTCTGCACTCGCGTGAGATGCTGTATCAGGTACTTCAGGTCGCGGATGTCGGT
TGGCTGGAGCCGGGCCGGTATCGGTTGACAGTCGACCTGATGGAGGACCGTCCGCAGCTG
GAAGGGCTCCAAGCCGAACTTATTGTTGGATATCAATCGCTAGGGAAGTAGGACATGAGC
AAGGAAGCAGAGCGCTATACGGTCACGATTCATCTCGCCGCACCCGGCACGCCGAGAGTC
GATGTGGGCAACGCGGGCCAGAAGAGATTGTTGGATCCGTCATTTGCTGGGCACATGTTC
CTTTCGCTGACACGATCAAATGACCCGGCACCCGTGAGCAGGGGATTCACGATGGGGAAC
GACCGTGCGAATCCTTCGCTGGGCAAAGTCGATGACACGGATCTGCGGGTCTACGACAAA
CCCCGCTTCGAGCGCACGATCGAGATCAGCAAGGAGCAGTACGACCGCATCCTCGAGTTC
TCGGCAGACCCGAAGAAGCACGGCTTCGACATGAACTACGACTTCTTCTCCAACGCCTGC
ACCGATTTTGCTTGGGGTGCCCTGAACCACGCTGGCCTGCGTCCGGTTGGGCTGGCCGGG
GAGATCACCAATTACGAGGGCGCCACCAAGGTCCTGGACAACATCCGCGCCGTCAACGCC
ATTCCGCAGCAGGTGAAGGGCAGCGAGCTGGACGGGGGGCAGTGGAACCCGATGCCGGAG
CAGACCTTCCGCGAGTGGATGTTCACCGAGAACGGCGAGCAGTGGCGCGGCAACAGCACC
CTCGCGGCAAGCGGCACGCCCGCAGACCCGGCGCACGACGATCATGCCCGCCTCAACCAG
ATTCACCAGCAGGTGGCCGACCTCGGCGCTTTCGGTGCACGCAACGGCAATGTCAGTGCC
AGCCTGCTCGCGCTGTCGAAGGAGCAGCAGTTTTCGCGCGTGGATGAGGTGGTGCTGGGC
GAGCCCCGCGGTGATACCGCGCCGAAGCTGTTCATCGTGCAGGGGGACCGCAGTGACCCG
GCACACCAGCGCGCCAGCATGCCAGCGGAGCTGGCAGCGCAGGCACCGGTAGAGGCCTCG
TTCGTACGGGTGGCGCAGTTGCAGCAGAACCCGCCGCAGCGCGATGTGCAGCACCTGCAG
GAAGAGCAGCAACTGCAACAGAGCCACGGCCCACGGATGGCATAGCCGGCGGGTAGCGCC
AAGGTCGAACGTCTGCCATGCCCGCGCCGGCGCACGCCACGCCCCCCACCTGCTACCATT
CCCCCGCAACCCCAGCCAGCCCACCCGCGCAGACAGATGCAGGTCGGGCCGTCGCAGTAC
GGCCCAGCGAGCCAGGACACCTTCCCGTGCCCATTCAAGGACGCTCGCATGTTCCGTACT
CCTCTCTTCCGTTCGGCCGCCCTGGCTCTTGCTGTGTCGCTCAGCCTCGGCGCGCCTTTT
GCATTCGCCGACAACGCACCTGCCGCCAGTGTCACCGCCGCTGTGCAGCGCCAGGCCGTG
GCCAAGGGCCTGTACGAGCTGGCCTACAGCCCAAAGCAGAACGCCGTGTTCGTGGCCTCC
TCTGGCGGTTTCGGCGATGACGCCTGCCCGGCCCAGGTGCTGCGCCTGAATCCGGCCACG
CTGGCCGTGGAAACCCGCATCCCGCTGGAGCGCAAAGCCTTCGGCGTGGTGCTGGATGAC
GCCCACAACCGCCTGTACGTGGGCAACACCGTGGACCTGTCGGTGACCGTGGTCGACACC
GCGCAGAACAAGGCCGTCGGCACCATCCAGCTGATGGAGAAGAAGACCGGCAAGGACGGC
AAGGCTGCTTACACCCATGACCTGCGCGAGCTGGTGGTCGACAGCGCGGCCAACCGCCTG
TACGTGACCGGCCACAGCAGCCAGCCGGACGTGAGCAGCGTGCTGTTCGTGATCGATACG
AACACGCTGAAGGTGATCAACACCATCGATGGCTTGGGCAATGCCAAGGCACCGGGCCTG
GCGCTGGATGCGGCCAACAAGCGCGTCTACACCAGCAACCTGCTGGCCGACCTGGTGGTG
GTGGGCACCGACTCGAACAAGGTGGTGGCGCAGCACAGGATCGCTGCCGAGCAGCCGATG
AACATCGCGCTGGACCCCGCCGGCAAGCGCCTGTTCGTGACCGACCAGGGCTCGGAATTC
CTGCGTGGCTACCAGGCCAAGAGCAGCGGCCTGGTCAGCAAGCATCCGGGCCAGCGCGTG
CTGGTGCTGGACCGCAGCACCGGCAGGGAACTGGCCAGCATCCCGACCGACGCCGGTCCG
CTGGGCATCCTGCTGGATGCACCGCGCAAGCGCCTGTACGTGACCAACCGCGAAGCCGGT
ACGGTGACCGCATACAACAGCGACAGTTACCAGAAGGTGGGCACCTACAAGGTACCGACC
CACCCGAACAGCCTGGCGCTGGATGCGAAGAACAACGTGCTGTTCGTGAGCATCAAGAAC
GGCGAGAAGGATGACAAGGGCGCTGACGAGAGCGTGGCGCGGATTCAACTGTAAGGCGCT
GACGCAAGGCCCCGCGCCGTCGCGCGTCGCATGAGGAAGGCAGGGCGCAGGCTCTGCCTT
TTTCTTTGCCCGGTTGCAGTGCAAGAGGCTGCCCGCTAGGGTTGAAGCCCATGGCAGGGA
GCCAAAGGATCTGAATCATGCTGGGTATCCGCCGCTGGCTGCGCGTCGGCCTGGTCTTCA
CGCTGGTGGGTGCACTCGGCGCCTGCAGCAGCCGCGTACCGGATGCGCCGGAGCCGCTGG
ATCTGGTCAAGCCGATCAACGTGACCCGGTCTGGCCAAGCGGTGCGGTTCGAGTTCGAGA
CGGATGCCCACAATTTCTATCCGGGTCGACCCTACGTGCTGGATCTTGAGGTGCAGCGAC
ATGCTCCCGGGCCTGACAGTGGGCCTGACATGGACACTGTTCATGTCCCCTTCCAGCTGT
CCCTGCAGCGCTGGGTCGCAGGTGCCTGGCAGGACGTTGCAACGTCTGATGTCTATCAGG
CAAGGGCGCGCAATCTGGGTCAGCCGCTCCCCGAATGGCATGCATCGGCAGACTGGCGCT
ACGCGCATCAGGTATCGATGGACGCCAGCCGATACAGGTTGAGCATCGTCACCCTGCCGA
TGGAAACCGATGCCCGCTACCGCCTCGATGTGCGCACGGTGCAGCCCACCCTCTTGCTCC
AGCATTACCCGGCACAGCTGCGGGTCCACGCGGACCCTCTGTCGGGAAAATGATCAGAGA
CTTGCGCCGCTCCGCCAACAACGCTGGAGGCGGCTCAGCCCAGACGGTGTGCCGGGTTCT
GCTGCTGCTCCTGCTCACGGGCCTGCTGTTCGGGCACTAACCCCACGGCCGGCTGCTGCG
GGGCCAACCCCAACTTCTGCATCGACTGCTCCACCGGCGTCTGTACCGCCACGGCCGTCG
GCATCATCGCGCGCAGGTGCGCCGGATTGGCCGGGTCGCCCTGCACCACGAAGACGTTGT
GCCCGGCCGGGTGCTGGGCCGTGGCGTTGCTGACCAGCACGTGGTCGACCTGCTGCAGGC
CCTGCTCGCGGGCGAGCACGGTCAGGCTGGCGGTCAGGCGTTCGCTGGTCTGGTCGAACG
CACGGCCATGCTGGGCATCCAGAGCGGACACGCCCTGGCGGACCTGCTGATGGAGGCCAT
AGTCGGGGTGGTTGGGGGTGAGTTCTGCCATGGCGATCGAACGGTAGCGGTGGGTCGGGG
TCGACCCCGCCAGTATAGATCCGGCCGGTGAAGGGCGCCGGAAAGGTCAGTCCGCCGGCC
GGTGGTCATAGCTGATCACCCGTTCGGCCAGCCAGTGCCCGTCCACGCGGCGCCAGACCT
GGATGAAACGGGCCTGGCCGACCCAGTGCTCTACGCCGTCCTTGCCGCGCTCGTGGAAGC
GGTGGTCGCCGATTTCCAGCGCCCGCTCGTCGTGCAGCGGGAATACCTGCAGCGAGGAGT
CCACCAGCTCGCGCCGCAGGCGCCAGCCGTCCTTGCGCGCGTTGTCGCACAGGTTGGCCA
CGCTGCGGCGGAAATCCTCGCGGTTGCTGGCCGACTTGCCGTCCTTGTCATGGAAGAACT
CCATATCTTCGGTGGTCATCGCGGCGGCCTTGTCGGCGTCGCAGGCCTCGAAGGCGACGG
CGAACAGCTGGGTATCGGCCTGGCGGATCTGTTCGCGCAGGTCATCGACGGGCGACGGTG
CGGCGGCGAGGCCGGCGGCCAGCAAGGGCAGGGTGAGCAGCAACATGACAGGACTCCCGG
GGATGGTCTGCGCAGGCTGGCATGCCGGTGACCACGGCGGTACGGCGCTGCGACGAAACC
GGGAAGGCGGGGTGCGAAGGCCGCAAATGCCGGTGCGGCTTCGCGTTGCGGCATGTGCAG
GCGATGTCACGGGCGGGCGTGATTCCCTCACGGCTGCCACAGGACGCGGCCGCTAGCCTG
CACTCCTCCCCTTCCACAGGAGCGCCCATGCCTGCTTCCCGCATCCGCCTGCATGTTGAA
GATACCGGTGGCGACGGCCGCCCGGTGATCCTGATCCACGGCTGGCCGTTGTCCGCCGAT
GCCTGGAAGACCCAGGTGGCGATCCTGCGCGATGCCCAGTATCGGGTCATCAGCTACGAC
CGGCGCGGCTTTGGCCGCTCTGACAAGCCGGCCGGCGGCTATGACTACGACACCCTGGCG
GCAGACCTGGCGGGGGTGATCGAGGAACGTGACCTGCGCGATGTCACCCTGGTCGGTTTC
TCGATGGGCGGTGGCGAGGTAGCGCGCTACGTGGCCAACCACGGCCAGGATCGCCTGCAC
AGTGTGGTGTTCGCTGCGGCAGTGCCGCCGTTCCTGCTGCGCAGTGACGACAACCCGGAG
GGGCCGCTGACCCAGGCCAAGGCCGATGAAATGCGCAGCGGATTGGAGAAGGATCGCGAG
GCGTTCTTCGACGGCTTCACCCGCGACTTCTTCAGCGCCAATGGCCAGTTGATGGTGACC
GAAGAGACGCGCCAGTCGGCGATCGCACTGTGCCATCAATCCGACCAGGCAGCGGCGCTG
GGCTGCATGAAGGCGTTCGCCACGACCGATTTCCGGGATGACCTGAAGAAGATCAGGGTG
CCGACGCTGATCCTGCATGGCGACAGCGATGCCATCGTGCCGTTCGAGGGCTCCGGCCAG
CGTACCCACAAGGCCATCAAAGGCAGCGAAGTGGTGATCCTGGAAGGCGCGCCACATGGC
TGCAACACCAGCCACGCCGACCGCTTCAATCTGGCCCTGCTGAACTTCCTGAAACGCTAA
GCTGCGGCCATGCGCCAGACCAGAACCCCCCCATGGAAGAAGCCCAACCCCAAGGGGCAG
ACGTCGCAACCGCTATCGGATGCGCAGAAGGCGGCGGCACGGCAACGTGCCGAGGAGAAC
GGGCGGCGCTATCCCAACCTGGTCGACAACATGTGGGCGGCGAAGCTGCCGCGTGGGTCG
TGATTCAAAGGCTGGCTGTGGGCCTGGTGTAGCGCCGAGCCGATGCTCGGATGGCGCGCG
GGGCGCGTGCCAGCCGGAGAAGGGGCAAAGGGCAGCGGAGCATGGGCTCGGCGCTAAGGG
CCGGGCAGTGGCTGCCAGCCCGACTCCCTCCATGGCGCAACCTCGCGTTGCTGTACGTCA
ATGGCCTCGATTGGCAACCCGGCCAGCCGTGCCAGTTCCGCACGCAGCATTTCGGTGTCC
AACGGCAGCGCGATGGCCACCTGCAGGCGGTCGCCCTGCTGCCGGACCTGCACGGGCACG
ACCGCATGGGCTTCATGCTCACCGCCGGTGCGACCGATCGGGTAGCGCATCGCCGTGGGC
CGCCCCAGCTGTGCGAGCGCGGGTTGCCATGCCTGCAGCACGACGGGCTGTGCGGCCACG
GGAACCTGCGCCTCGACGACTGTTCCCGCATAACCGGTGAGATTGTCCACCATCACCTGG
AAGCGTGCGCCATCGGGGATGACCAGCACGGTGGCGATCAGCGCCATCAGCGAGAGGATG
GCCGCGGCGACGTGCCAGCTGCGGGGTGCGGTGGCGGCGCGGGTTGCCGTGCGCAGGCCC
GGCTTGCGCCGCAGCTTGCGCGCGTAGATGCGTCGATCCTTCCTGCGGGGGCTGCTGCTG
TGCTCCGGCAGGTTCAACGGGACGCGTGGCATCCGGGCGACGCGCGCATTGATCAGGCGC
GAGAGCAGCCACCATGCGAGCACGAACGCCAGCAGTGGCAGCAGCGTTCGTACCACCAGA
TACAGCATCACCATCGGGAACATCCTGCTTGGCACACACGGATTCAATCAACCTCGTCAT
CGTAACGGCGCTGCGCGGTGCGTGTCGCATCCGCCAGCCGACACGTGCGAAGCGCTTGGT
TAGGATGGCTCTTTGCTGTCATGGATGAACCGATGAGCGCCGCCACTTCCCGAATCCGCC
GCATCTGTGGGCAGGGGCCGATCCTGTTGATGCTCCAGTGGGTCGCGCTGCTGTCTGTGG
TGCTGGCTGCCGGCTTCTTCCATTACCGCGTGGAGCTGTTGCTGGAGCCGGTGACGGTGG
CCTGTGGGGGCCCGGACGCGCAGGCGCGATTGCAGGTTGCCGAACAGGTGATGGCGCGTG
CGGGCGCACTGGATGACTGGCAACCCCTGGGCTGGATTCCATGGGTAGGCCTGGTGCTGG
CCTTGCTGGGGGCCATGGCGGTATGCGCAAGCCGTGCGCTGTGGCTGCGCGATCGGCTGC
GCACGGCGAACGTGGCGCTTATGGTGCTCCACGGTGGCGCACTGGCTTTGGCCGGATGGG
TGCTGCACCTGTACGAGAATGCGTGGAGCAATGTGGCGCGGCTGTCACCCACGGCGTGCC
TGGTGGAGCTTGTGTCGGAGGGCGATGTACCGCTGGAGCAGGCGCAGCGCGTGGTGTTCC
ACATCCTGACGCGGGTGAACGCGCCACTGCTGCGTAATCCGGATGATCTGGCGCTGGTGT
TGACGGTGCTGTTGTTGGCCGCGATGGCCGGCGGCGTTGCCCTGTGGCGTGCGATCGCGC
GGGCCCGGGCGGGCTGAGCACGCTCGGCGGCGCGCGGCAATCGCGCTACAGTCGACGCCT
CGCCACTCCAGGGAAGACCCGATGCGCTTGTTGCTGCGTGCGTTGCCGTTGTTGCTGTGT
TCGCTGGCGGTGCATGCCGCCGAGGTGGACCGCCGTATCGCGGTGACCATCGATGACCTG
CCATGGGCACGGCTTGACCAGATCGTGCCGCCGGACCTGCAGGAACGGCATGAGGCGTTG
ATGGCCCAGCTGCACCAGGCGGGCGTGCCGGTGGTCGGCTTCGTCAACGAGAACAAGCTT
GAGGTGGAGGGACAGGTGCAGCCGGCGCGGGTGCAGATGCTGCGCGACTGGCGTGATGCG
GGCTATGTGCTGGGCAACCACACCTACTCGCACATGGATCTGAATGCGAAGGGCCTGGCG
GCGTTCCAGCAGGACTTCCTGCGCGGCGAGACGGTGCTGCGGCCGCTGCTGGCCGAGAAG
GGGCAGGTGCCGCAGTGGATGCGCCACCCTTACCTGCGTGCCGGGCGCACCGCGGATGAG
CGCGTGCAGATGGATGCGTTCTTCAAGCAGCATGGCTACCGCGTGGCACCGGTGACGGTG
GACAACGGTGAGTGGGTGTGGGCGTTCGCTTATGCCAACGTGATGAACGAGCAGGCGGAC
TCGCCCGCGCGAGCGGCGACGCTGGCGCAGCTGCGCAAGGGCTACGTGCCGTACATGCTG
AACAAGCTGGACTATTACGAGAAACAGTCGCAGGCGCTGCTGGGGTACGCGCTGCCGCAG
GTGTGGCTGATGCACGCCAATGAGCTCAACGCGGCCACCTTCGCCGAACTGGTGGCGGCC
ACAAAGCGACGCGGCTATCGCTTCATTTCGCTGGACGAGGCGATGCGTGACCCCGCGTAT
GCGCGGGGTGCCGAGGGCTACAACGGCCGCTATGGCCCGAGCTGGCTGCACCGCTGGGCG
ATGGCGGAGAACAAGCCGAAGGACTTCTACGCCGGCGAGCCCGAGGTGCCGGCGTGGGTG
ATGAAGCTGGCCAAGGTCGATTCGGAGTAAGGCTCAGCGCTTGACGGCCAGCACGCCGTC
CAGCGCCAGTTCGGCCTTGAAACCGGCCTTTTCCAGGCGCTTGGCCACTTCACGCGGCAC
GTCGCGGCCGCTGGTCAGCTTGTTCGGCGCACCTGTGTAGTGGAACAGGCGGCCGCCCTT
GCGGATCACGCGGGCGAGGTGGTCGTAGAACACCTGTGAGTACAGCTCGCCGGCGATGCC
GAAGCGCGGCGGGTCGTGCAGGATCGCGTCGACACTGGTGCTGGCCACCTGTTCGATCTG
CTGCGAGACGTCACCGTGGCTGAACTGCAGGCGGCCACCGGCGGCAGCCGAGTCCGGATC
CGGCGACCACGGGTTGAGCGTGCGCAGCCACATCACATCGGTGTTCTTCTCGAACGAGCG
GATCTGGCCGACACCGGCTTCCAGCGCACAGGCGGCGAAGTAGCCGAGGCCACCGCAGGT
ATCGAGGATGACCTTGCCGGCCGGGGCGACCAGCTCCACCTTGCGGCGTGCATCCTCGAA
CGGCGACAGCTTCGAGGTCGGCAGCATCTTGATGCCGTCGATCTCGAAGGTCGGTGCGCC
CCATTCGGTCGGCACCAGCTTGATCAGCGAGCCGCTGTAGCGCGAGATCGGCGCGAAGTC
CTCGCCATCCCAGTAGTACAGCGTGCGGTCCTTCAGCTTGCCCGGCCAGGGATAGGGCTG
GCCCCGGAAGTGGAAGCCGTCCGCATCGAGCACCACGCTGTCCTGGCTGCGCCCGAGGTC
GAGCGAGCCCTGCCAGTCGGCGGCGCCTTTTTCATGGGCACGGCGCAGGGTATCGGCGCT
GTCGCGGGTCAGCAGGGGGCCGGTGTAATGGGGCACGGCGGGTACCGGGGCGGTTCGGGG
GAGGGCATGGTACCGCAGCTGTTGTAGAGCCGAGCCCGCCCTAGGCTCCACCATGCCTGC
ATCCACGCATGGCGTGGATCTACTGCAAACGTAGCCGAGCGTGGGCTCGGCTCTACAGTT
CAATCGCACTTCACCGCATACACCGGCCCAGCCCCGATCAGCATCAGCGCCATGTAGTCG
CTGTCGCTGGCCTTGCCCTTCAGCGTCGCGCCCTTGTTGAAGTGGAAGATGCCGAAGCCG
CCGGACATGCGGATCAGGGCATTGTCGATCTGGTCGGCGTCGTCGCGGAAGTAGCGGCTG
ATCTCGCTGGACGTGGCCTTGTGCAGGGCGTTCGGTTCGCGCTGCCACTGCTCGCCACGG
CTGAAGGAAACGAAGTACTGGCCGCCTTCCTTGTCGATGCGGAAGTCGGTGGGCTTGCGC
GCGCCGGTGGCGAAGCAGCCCTGCAATGGGTCGGCGGAGAAGGGAAGCCGCGCATCGTCG
CCGCAGGCAGTGAGCAGCAGGAGGGCACCGGGCAGCAGCAGGCGGAGCGTGCGCATGGGA
TGTCCCTACAGGGCAGGTGCGGCTAGTGTAGGCAGCACGCGGGCGTGGCCCGTACAGAAA
TTCGGCAAGGACACAGGGGTTTTCGGATGGCGCAGGGCAAGGCACCGTGGTGCGGCGTGG
CCAGTTGGCTGGGGATTGCTGTGGGGTGGGGGCAGGCACCGTGGCGGCGCAGGCGGCAGT
CGCTGCCGGTGGCAATGGCATGGCCGCTGGGCTGGGCGTGGGCGTGCTGGGCGCGGCCTT
GGTGGGCGGCGGCCTGGCAGTGGCCGCGCGCGTGCGTGGCGAGCGCTGGCCATGGATCGG
CATCAGCGGTGCGGTGCTGAGCGCGCTGCCGCTGCTGATGTACCTGCTGCGGATGATGCT
GAAGCTCTGACTGTAGAGCCGAGCCATGCTCGGCTGATGGCCTGCGGCAGCCGAGCATGG
CTCGGCTCTACAAGTGCGACGGCAGTCGGACAAAATCAGCTGCGGTGGATCTCCACCGTT
ACATGCACCAGTTCTTCGTGGATCGCCAGGGCGTTGCGCACGGTATCGGCATCCAGCGTG
GCGTCACTGGTGACCACGCTGGCGCTGACCGCGTACTTGCCGCGACCGACCTGCCAGACG
TGCAGGTCGGCCAGGCGTGCCGGCCACGGGCCCTGTTCGATCACCTCGCGTACTTCGGCC
ACCACCGGCGCGTCCATCTGCGCGTCGAGCAGGATGCGGCCGCTGTCGCGCAGCAGGCCG
ACCGCCCACACCGTGACCAGTACGGCGCCGACCAGGCCCATCACCGGGTCCAGCCAGGTG
AGGCCAAGCAGCTTGCCGCCGAGCAGGGCGACGATGGCCAGCACCGAGGTGGCGGCGTCG
GCCAGCGCGTGGACGTAGGCCGAGCGCAGGTTGAGGTCGTGACCGTGCGCATGGCCGTGG
TCGTGGTGTTCGTGGCCATGCCCGTGGTCATGGCCGTGGTGATGATGCGCGTGGCCCGGG
CTGTCGTGCAGCCACCAGGCACACAGCAGGTTCACGCCCAGCCCGACCGCCGCGATGGCG
ATGGCTTCGTTGTAGTGGATCGGTGCTGGTACCCACAGCCGCTCCAGCGACTGCACGGCC
ATCAGCGCGGCCACGCCGAGCAGGGCGATGGCGCTGGTATAGCCGGCCAGGATCTCGATC
TTCCAGGTGCCGAAGGCGAAGCGCGGGTCGTGCGCGTAGCGGCGTGCGCAGCGGTACGCA
AACACCGAGAGCCCGAGCGCCAGCGCATGCGAACTCATGTGCCAGCCGTCGGCGAGCACG
GCCATGGAGTTGAACCACCAGCCGCCGACGATCTCCACGACCATCATGCTGACGGTGAGC
CACAGGGCGCGGCGGGTATTGCGTTCGGCCAGCGGGTTGCCGTCGTCGAAGCGGTGTTCG
TGGCGACGGGCGGCGGCGAGGGCGTCCAGGTGCATGGGGGCCAGCGGTGGAGTGGATACC
CCCATAGGGTATATGATCCCGGCATGGCTCATGTACACAAGCATCGAAAGCAGTTGCTGA
CCCGGGTGCGCCGCATCGGCGGCCAGGTGGCGGCGTTGGAGCAGGCGCTGGACAGGCCGG
AGGGTGAGGCCAGCGACTGTGCGGACGTGCTGGTGCAGGTTGCCGCCGTGCGCGGTGCCG
CCCACAGCCTGCTGATGGAGCTGCTGCACGAGCACCTGCAGGAACACGTGGTGGGCGCCG
AAGACCCGCAGCAGCGGGCGGCCGAGGCCCAGGTGCTGGTCGAGCTGCTGCGCCGCTACG
GCAAATGACCAGGTAGTGCCGGCCACTGGCCGGCGACTGCAGGTTGTCTTCCCCGTTCAT
GAGGTTGCCGGCCAGCGGCCGGCACTACCCGTGGCGGTGTCGCGCGTTCCAGATATGCGT
GGCGGCCAGCAGCAGGCTGCCGGTGACCGTCATCGGTGTTTCCCAGTCGTGCGAGGGCAG
CGCCAACGCGCCGGCCAGCAGCAGGCCGAGCCCGGCGCCGGCGGTGGCCCAGGCCAGCAC
GGGCAGCGGGTGACGGCGTTCTGCCCGCCACAGCGCGTAGCCGGTCAGCGGCAAGGCGAT
GGCCACGAACAGCAGATGCACCCATTCCGCTTCGGCCCACGTGCCGAACAGCGGCAGCGC
GGCGGCAAGCAGGGGCAGCGCCAGGCAGTGCAGCAGGCACAGGCTGGACAGGGCGACCGC
GCTGGCATCAAGCAGGGCGGCAGAAGGCGACTTCATGGGGGGGGGGGGCCTTGCGTAGCA
ATTGTTATACAGTAACATTTCCGTTCCGCAGCCAACCCGCTCCGACATGAACACTGTTTC
CCGCGCCGACCGTCGCCTTCCTGTCACCGTGCTGTCCGGCTTCCTCGGGGCCGGCAAGAC
CACCCTGCTCAACCAGATCCTGCGCAACCGCGAGGGCCTGCGTGTGGCGGTCATCGTCAA
CGACATGAGCGAGGTCAACATCGATGCGCAGCTGGTACGCGAGGGCGGCGCCGAACTGCG
CCGCACCGAAGAGACGCTGGTGGAGTTCAGCAATGGCTGCATCTGCTGCACGCTGCGCGA
TGACCTGCTGCAGGAAGTGCGGCGCCTGGCCGATGCGGGGCGCTATGACTATCTGCTGAT
CGAGTCGACGGGCATCGGTGAGCCGATGCCGGTGGCGGCCACCTTCGCGGTGCGCGACGA
GCAGGGCTTCAGCCTGAGTGACATCGCGCGCCTGGACACGATGGTGACGGTGGTGGATGG
CAGCGCGTTCCTCGCCGACTTCGGCTCGACGCTGCGCCTGGCCGAGCGTGGCCAGCAGGC
TGGGCCGGATGACGATCGCGGCGTGGTCGACCTGCTGTGCGAACAGGTCGAGTTCGCCGA
CGTGATCGTGGTCAGCAAGGTCGATCAGACCGATGACGAAGTGCTGCAGGACACGCTGGC
CGTGCTGCGTGGCCTGAACCGCGACGCGAAACTGCTGCTGTCCAGCTTCGGTGACGTGCC
GCTGGCCGAGCTGCTGGACACCGGTCGCTTCGACTTCGAGCGTGCGCAACGTGCGCCGGG
CTGGGTAAAGGAGCTGCGTGGCGAGCACACGCCGGAAACCGAGGAGTACGGCATCGCCAG
TTTCGTCTACCGCTCGCGGCGACCGTTCCATCCCGCGCGTTTCGCCCGCGCGTTGCAGTC
GGGCATGCCGGGCGTGATCCGCAGCAAGGGCTGGTTCTGGCTGGCCAACCGCATGGACTG
GGTGGGCGAGCTGAACACCGTAGGTGCCGCGACGCGGACGCAGGCGGCGGGGTTCTGGTA
CGCCGCTCGCGATCGCGTGCGTGCCGGGCTGGAGGACACGCCGCCGTTGCTGCCGCCCAC
GCCGCTGCCGTACAGCGACCTGGGCTGGGCGCGGCAGCAGGCCGATTGCTGGAGCGCACC
GTTGCCGGGGCCGGAAGACTTCCCGGATGCGGCCGCGCACTCGGCGATGCAACGCCTGTG
GCACCCGTTGTGGGGGGATCGCCGCCAGGAGCTGGTGGTGATCGGCGTGCACATGGATGA
GCGTGCGGTACGTGCGGAACTGGATGCCTGCCTGCTCAACGACCAGGAGCTGCGTGCGGG
CCCGCTGCTGTGGCATCAGTTGCCGCAGGCGTTCCCGGTGTGGAAGCGGTGACGGTGCAC
TGAGGATCGATGGGTTGCCGGCCAGCGGCCGGCACTACCCCTGGTCGATATGCCATGCGT
GGATGGATGCATGGCGGAGTCGAGCATGGCTCGACTCTACAATGTGATCCGTCGCGGCCA
ATCCTGTAGAGCCGAGCCCATGCTCGGCTGCTGCAGGAGATCCAGGCATGGCGTGGATCT
ACAAGGCGTCACGCCACTGCCAACCCCCGGTGCTCACCTGCAACACCTGCGTCGGTCGCA
ATGCCTGCAGCAGGTGCCGGTCGTGGCTGACCATCACCAGCGCGCCCGGCCATGCCACCA
GCAGTTCTTCCAACGCCTGCAGGGCACCCAGATCCAGCGCATTGCCGGGCTCGTCCAGCA
GCAGCATCTGCGGTGCGGGATCGGCATACAGCACGCTGGCCAGCGCGCCTTTCACCCGTT
CGCCATCGCTGAGGTGATGGGCTGCATGCTGGATGCGCTGCGCGTCCAGCCCGAGCAGGG
CCAGCCGTGTGCGCAGTTCACCGGTATCGGCCGCCGGGTTGGCAGCCTGCACGGTGTCGA
GAATGCTGCGTTCGCCGGAGAGCCCCAGCAGCTGCTGGTCGAGCAGCGCCAGTGGTGCAT
GCCGTTGTACGTTGCCACTGCGTGCAGGCAACTGGCCGGCCAACACGCGCAACAGCGTGG
ACTTGCCACTGCCGTTGTCACCAACCACGGCGATGCGCTGGCCGCGGCGGATGTCCAGCT
GCAACGGCGCGCGGCAGCCATGCGGCAGCACCAGCGACTCGGCCTGCAGCAGGCGTGCGC
TGCCGCGTTCCCCCTCACCGGCAAACAGTGCGAGCTCCGGTGTGGCGTGAACCGCCGAGG
CCGCAGCGCGCAGCTGGTCTGCGCTGGCCTGCAGGCGCTCGGCCTGTACCTGCTGTGCGC
GGCCGTGGCTGGCCTCTGCACGTTGTTTCTGTCGGCCGAGCAGGATCGGCGCCTGGTTGG
CCTGCTTTGCATCGCGATTGCCACGTGCCTGGCGTTGCTGCTGGCGTTCGTGCTGTTCGC
GCGCACTGCGCTGCTGCTGCCGGTGCTGGGCGCGGGCGTGGTCGAGCTGTGCCGCGGCCG
CTTCGCGTTCGGCGGCACGCGCGTCGGCGTAGTGCTGCCACGGCCCGCCATAGCGACGCA
GCCCGCGCGCGTCGAGCTCGACGATCTGCTGCATGTGCGCCAGCAGTTCGCGATCATGGC
TGATCACCAGCAGGCCGCCGCGCCACTGCTGCAACCGTTCGTACAACTGCTGGCGATGGC
GGGCATCGAGGTGGTTGCTGGGTTCGTCCAGGATCAGCCAATCAGCGCCGCTGGCCCAGG
CGCCGGACAGCGCCACCTGCATGGCCTGGCCACCGCTGAGGCGCGCGGCGGGTTGGGCGG
GATCGAGGTCGTCGGGCAGCCGTAGCGCCTGCCATTGCTGCTGCAGGCGCTCGCGCAGGT
CCCAACGGTCGCCGACGCAGGCGAAGTCGGCCTCGTCCACGCTGCCGGCTTCGATGCGTT
GCAGTGCGGCCAGTTCAGCGCCAACGCCGGCCAGTTCACCGACCGTGCCAGCGGGTGGAT
AGCCGGGCGTCGGCAACAGGAACACGCGGCCGCTGCCGCGTACCTGCCCGTTCTCTGGCT
GCACCCGGCCGGCGAGCAGGCGTGCGAGCACGCTCTTGCCAGCGCCATTCGCACCGACCA
GGCCGGTGGCGACCGGATCGAAGGAAAACGTCAGATCGGAAAACAGCGGGCGGCCGTCGG
CCAGTCGATACGACACGCGATCGAGCGTGAGGGAATGCGGGGTCATGCGACCTCCATGGA
TGCCGGGTTCTCCCCTGCGCGCAGGGGCGGGAAGAGTCAGGCCGTCTGATCGGAAGACGG
CGGCATCAATGGCGCATTGGTCGCGAGCCTCTTGGAGGAATGAGGGGCCAGTATAGCGGG
ACTGGCTGAATGGCTGCGTGCAGCGGTAGAGCCGAGCCATGCTCGGCTGACCTTAAGCAC
CACGCATGGCGTGGATCTACGGCACGGTACCCAGGCGGGCGCCGACGAAGTCGATGAACA
CCCGCAGCTTCGGCAGTACGTGTCGGCCCGAAGGCCACAGCAGGTGGAAGGTGCCGCAGG
AGTGCACATGATCCTCCAGCACGGTGACCAGGCGGCCGTCGGCCAGCGCATCGCGCACCG
AGTGCACCGGCACGAAGGCCAGGCCGACATCACGCAGTGCCAGCGCCACCCGCGCTTCGA
TGGTGTTGGCCACCATGTGCACCGGAAGTTCCTGCGGTGCTTCGTCATCGGGCCAGTGGA
TCGGCCACGGCTCCAGCTTGCCGGTGCTGGGGAAGCGATAGTGCAGCAGCGTGTGCTGCA
TCAGTTCCGCCGGCGTGCGCGGAACCCCGCGGCGCTGCAGGTAGCCCGGCGAGGCGATTA
CACGGCGCGGGAACACCCCCAGCCGGCGTGCGTTCATCCGCGAGTCGCTGGGTTCACCGA
CGCGCAGCACCGCATCGAAGCCTTCCTCGATGACATCGACCAGGCGGTCGCTGAAATCCA
GGTCGAGGCGGATGTCCGGATACGCCGCCATGAACTCGGCCATCAACGGCAGGGTGAGAT
CGCCGACCAGCGGCAGGCTGATGCGCAGCGTGCCGCTGGGCGTGGCGTGCGGTTGTGCCA
GCTCGGTGCGTGCGGCATCGCGCTCGTCGAGGATGCGCCGGCAGCGCGCCAGGAACAGCT
GGCCCTCGGCGGTGAGCGTGATGCTGCGCGTGCTGCGGTGGAACAGGCGCACGCCCAGTG
CATGCTCCAGCCGGGCAACGCACTTGCCGGCGGCAGATGCGGAGATGCCCTGCAGGCGCC
CGGTCTCGACGAAGCTGCGCGTGTCGGCGGCGTGCACGAAAGTCTGCAGGTTGGCGAGAT
TGTCCAGGACTGACATCGGCGTAGGGGCAATGAAAGCGGCAGGGTAGGGGCGGCGTGATC
ACGGCGGGCGGCGCCGCTACCGCAACACTGTGGTGCAGGGTGGGGGGCGCCTGCTGTTGC
GGCCTTGCAGTTCCGGCCATCATGCCGATTGCGGACTCCACGGTCCATGATGCCCGGAGC
CGCAACCGGCTTTTTGCACCGCGCCGTGCTGCCTAACGTGGCGGGCCTCTCCCCACGGAT
CACCGCGATGAATGCCGCTCTTTCCCTCGAACCTGCACCGATGCTGCCTTCGGTGCAGCG
GCTGCTGCAGCAGGTCCACCCGACGCGCCTGGTCGGTGCGGTGGTGCTGGTGTGCGAGCA
CGGCGTGCTGCGCCATGCCAGCGCGACCGGGCAGGCCGATCGCGAGTCGGCCCTGCCGAT
GCAGCGCGACCAGCTGTTCCGGCTGGCATCGGTCAGCAAGCCGCTGTTGAGCACGGTGAT
CCTGCGCCTGGTGGCCGAGGGCGTGCTCGACCTCGATGCGCCGGTGCAGCGCTGGCTGCC
GGATTTCCGGCCGGCGCTGGCCGATGGCCGCCGGCCGCCGATCAGCCTGCGCCAGCTGCT
CAGCCACAGCAGCGGGCTGGGCTACCGTTTCCTGGAAGCCGATGCGCACGGACCGTACGC
CCGGGCCGGCGTCAGCGATGGCATGGACGCCAGCCCGGTGTCCCTGGCCGAGAACGTGCG
CCGTATCGCACAGGCGCCGCTGCTGTTCGAACCGGGCAGCCAATGGCTGTACTCGTTGGG
CGTGGACGTGGCCGGTGCAGTGGCCGAAGCGGCGACCGGTGAAACGCTGCAGGTGCTGTT
CCAGCGTTTGCTGGCTGCCCCCCTGGGCTTGCGCGATACCGCGTTCGCCACACGCGATGC
CGCACGGCTGGCCACGCCCTATGTGAGCGGCACGCCGCAGCCGCATCGCCTGCAGGAAGG
GGAGGTGGTCGCGCCGTTCGAGGGAACGGTGGGCATCGAGTACAGCCTTGCGCGTGCCCT
CGATGCCCGCCGTTTCGCTTCGGCCGGCGCCGGCCTGGTGGGTACTGCCGATGACGTGAT
GTCGGTGCTGGAGGCGCTGCGTGACGTGCAGCGCTCCGGCCTGCTGCCGCCCGCGCTGGC
GGCAGAGATGGTCAGCCCGCAGGTGGGCGAATTTGGGCCGCCGGAACCGGCCGGCTGGGG
CTTCGGGCTGGGCTTTGCAGTACTGCGCGAGGCCGCTGCCAGCGGCACGCCGCAGCGCGA
AGGCACCTGGCGCTGGGGCGGCGCTTATGGGCACAGCTGGTTTGTTGATCCGGCGCGTGG
GCTGAGCGTGGTGGCGCTGACCAACACCCTGTACGAAGGCATGGATGGTGCCTTCGTCGA
TGACCTGCGCGATGCGGTCTATGCGGACCTGGAGGCTGCGCGATGAGCGGCCACGCCATC
GATGCGGCCAGCCCGGCCGGTGAGGCCACGCGCTTGCCGTGGGCGGGCCTGCTGGCGCTG
GCCGGCGGCGGCTTCATCACCCTGTTGACCGAGACCCTGCCGGCCGGCGTGCTGCGACCG
ATGGGCGACAGCCTGGGCGTGAGTGATGCGGCGGTGGGCCAGCTGGTGAGCGTGTATGCG
CTGGGCTCGGTGATGGCGGCACTGCCGATGACAGCGTTGACCCAGCGCCTGCCGCGGCGT
CCGCTGTTGCTGGCGGCCATCGCCGGCTTCGTGGTGGTCAACACGTTGACGGCGCTGAGC
AGCAGCTATGCGCTGATCCTTGCTGCGCGTTTCCTGGCCGGCGTGAGCGGTGGCCTGCTG
TGGTCACTGGTGGCTGGCTATGCCGCACGCATGGTGGTGCCGTCGCTGCAGGGGCGCGCG
ATCGCGGTGGCGATGGTGGGATCGCCGTTGGCGCTGTCACTGGGCGTGCCGGCCGGTACG
TTGCTGGGCCAGCAGGTCGGCTGGCGCTGGGCGTTCGCGTTGATGAGCGTGCTGGGCGTG
GGCCTGCTGGCGTACGCGCGCTGGGCACTGCCGGCGCTGCCTGCGGCCGGTGCCGGTCAA
CGTGCGTCGCTGGCCAAGGTCTGGCGCATGCCGGGCGTGCGCAGCGCGCTGCTGGTGATG
GTGCTGTACGTGCTGGCGCACAACGTGCTCTACACCTACATCGAACCGTTGGCGGTGGAG
GCGGGTGCCGGCCCGTGGCTGGACCGGCTGCTGCTCGCCTTCGGCGTGGCGGCGATTGCC
GGCATCGGGATTGCTGGTTGGGGCGTGGATCGCCACCTGCGTGCGCTGGTGTGGGCGGCG
GTGATCGGCTTCATCGTACCGGTGCTGGCCTTGCTGGTATGGCCCGGCGTGGCCAGCACG
CTGCTGCTGGCGACGATCCTGTGGGGCGTGGCGTTCGGCGCGGTGCCGACCCTGTTCCAG
ACCGCCTTGGCACGACGCGCCGGGGCCGCTGCGGACCTGGCGCAGTCGATGCTGGTGACC
GGCTGGAACCTGGCCATTGCGGCCGGCGGCGTGGCGGGCGGCGTGCTGCTGCAGGCCAGC
GGCCCGAGCCAGCTGGGATGGTTGCCGCTGCTGTTGCTGGCGGTGACCGTCGCGTGGTTG
CTGGCACGGCCGAAGGCGTGGGCGTAAGCGCCGATCAATGCTGGCGCGGTGCCGGCCAGC
GGCCGGCACTACCGTGGGCCGCGCCATCCACGCATGGCGTGGATCTACCGAGTGCAGCGA
CCCGCGTTTGCTTTCTTCTGTTGATTCCGTGGTAGGGCCGCCGCCGGACCCTGTCAGAGA
CCGTCCCGGCCAACGCCGGGATAGCTGTACGCGACCCACCACCAGGGGCTCTGCCGTTGG
CCGTCCTACTCGATCCCTTCACGCTCGATCGGCACGCTGCGCGGGTTCTGCATGTGCTCG
CGTGCAGCGCCGTACTGCTGCTGCCGCTTGTGGTGGAAGGCGACGAACTCATCACGCGGC
AGCGGCCGCGAGAACAGCCAGCCCTGGCCGAATTCCACATGCCGGCTGTGCAGGTAGGCC
AGCTGCGCTTCGGTTTCCACGCCCTCGGCCACCACCCACAGGCCCAGCTCCTTGGCCATG
TCGATGATGTGCGGCGTGACCGGGCTGGTGGCGCTTTCGGTGCCGATCGCATCGATGAAC
GACTTGTCGATCTTCAGCGCATCCAGTGGCAGCTGCTGCAGGTACTGCAGGCTGGAGAAG
CCGACGCCGAAATCGTCGATCGCCACGCTGTGGCCGGCGCGGCGGGCGGCGGCAAGCATG
GTGCGCGCGCGGTCCAGGTCGAGGAAGCCACGTTCGGTGGCCTCCATCCAGATCTGCTGC
GGCAGGATGCCGCTGCCGGCCATGTGCCGGGAAATCATCTTCAGGGCGCGGCCGCTGCTG
ATGTCTTCGGCGGCGAGGTTGATCGCGATGTGCGCGCTGCGGTCGGCCACCAGCAGCTCG
CGCATGTCGCGCACCACGTTCTCGATCACCAGGTCGGTGACGTCGGCGATCATGCCGGCC
TCTTCGGCCAGCGGAATGAACAGGTCCGGCCGCACCTGGGTGCCATCCGGGCGTTGCCAG
CGCACCAGCGCCTCGGCACCGACGCAGATGCCGGTGTCCAGTTCGATGATCGGCTGGTAA
TGCAGGTACAGCTCGCGGCGGCGGATGGCGGTGGCCAGCTCACCGCGCAGCGACAGGCGG
CGCCGCGACAGCCAGATCACCAGGCCGGCCCCGGCGGCGGCCAGCAGCAGGCCGACCGGC
ACGTACAGCCATGCCTGCTGGCGGAAGGCGGCGGCCAGCGCGGTGCGCGGCGTGGTGGCG
ATGGCCAGCCATTCCTCGTTGCGCGCGGTGGCGAACAGCGTGGCGTGATCCAGGCCTTCG
CCGGGGTCGCGCAGCAGTGCCTGCAGCAGGTCCGGATCCAGGCCGGGCTGTTTGGCCAGC
AGGCGTCCATCGGGGCTGGCCAGCGCCAGCCGCACGTTCGGGTCGGCAATGACATCGACG
AAGCGGCGCGGGTCCACCAGTGCGTCGTAGGACCCATACAGGACCGCCAGCACCTGGCGG
CGGCCGCTGATTTCCGGGCGCACATCCACTGCAATGCCTGCGCCATCGCTGGTGACGTGG
TCCGGCGTGGGTTGATCCACATCGGACAGGAACGGACCCCACGAGGTGCAGCGCAGCTTG
CCGCCTTCGAAGTAGCCCATCTGGTCGATCGATGGGGTGGTCATCACCAGGGTCTGCATG
CGCCGGATGTGTTCGGGGCTGCAGGGTATGTAGGCGCCGGCCTCGGCCGATTTCAGTGCC
GCCAGCGCTTCCTGGTAGGACAGGTCGGAGCGGCGCAGGGTGCGATCGGCGATGTCGCGC
AGGCGCTGCTGTTCGACGCTGATCGCGCGGTCCCAGGTGGCGTAGGCCATGACCGCGATC
GGCAGCGCAGCGGCCAGCAGGGCCAGGGCGGTGCCGCCGATGATGACGCGCAGCCGGCTC
ATGGCCGGGGCTCCAGCGGGGCGGGCGGGGCAGGGCGCATGGTGGGCCGGTCCTTGGGCA
GGTGCGGCTATCTGAGCATGGCGCCGGGCCGGGCGGAATGGGATCAATACGGTATTCGGT
CACATTGTGGTGAAAGCGGCCCGCTTTGACGCAATAGGTCCGTCTGGCGCTGGCGCTCGG
CGCCGCGGAGGACTACCGTCGAATGCTTCGCCCGCCCCTTTTGCCCGCGCCCATGACCGA
GCCCGCAACGCCCCCCGAGCACCTGCGCCGCAGCCTGTCCAACCGCCACCTGCAACTGAT
CGCCATCGGCGGTGCCATCGGCACCGGCCTGTTCATGGGATCGGGCAAGACCATCAGCCT
GGCCGGCCCCTCCATCGTCTTCGTCTACCTGATCATCGGCGCGATGCTGTTCTTCGTGAT
GCGCGCGATGGGCGAACTGCTGCTGTCCAACCTGCAGTACAAATCCTTCATCGATTTCTC
CACCGACCTGCTCGGCCCGTGGGCCGGGTTCTTCTGTGGATGGACCTACTGGTTCTGCTG
GATCGTCACCGCCATCGCCGATGTGATCGCCATTGCCGCCTACGCGCAGTTCTGGTTCCC
CGGGCTTGAAGCCTGGAAACCGGCGCTGGCCTGCGTGATGCTGCTGCTGGCATTGAACCT
GGTGACGGTGAAGCTGTTCGGCGAAATGGAATTCTGGTTCGCGCTGATCAAGATCGTGGC
GATCTGCGCGCTGATCATCACTGGCGCCGGGCTGGTGGCGTGGGGCTTCACCTCACCCAG
CGGCCACACCGCGTCGCTGTCGAACCTGTGGAATGACGGTGGCATGTTCCCGATGGGGCT
GGTCGGCTTCTTCGCCGGCTTCCAGATTGCGGTGTTCGCCTTCGTCGGCATCGAGCTGGT
CGGCACCACCGCCGCCGAAACCGCCGAGCCCGAGCGCAACCTGCCCAAGGCGATCAACTC
GATCCCGGTGCGCATCATCATCTTCTACGTGCTGGCGCTGATCGCGATCATGGCGGTCAC
CCCGTGGCGCCAGGTGGTGCCGGACAAGAGCCCGTTCGTGCAGCTGTTCGTGCTGGCCGG
CATTCCCGCCGCCGCCAGCCTGCTCAACTTCGTGGTGCTGACTTCGGCCACGTCCTCGGC
CAACAGCGGCATCTTCTCCACCAGCCGCATGCTGTACGGCCTGGCCGAAGAGGGCCACGC
CCCGCGCGGGCTGTCGAAACTGTCGCGCGCCGCAGTGCCGGCCCGTGGCCTGCTGTTCTC
GTGCCTGTGCCTGCTGGGCGGCACGCTGCTGATCTACCTGATTCCCAACCTGGTGACCGC
CTTCACCCTGGTGACGACACTGGCGACGGTGCTGTTCATCTTCGTCTGGTCGCTGATCCT
GGTGGCCTACATGGCCTATCGCCGTCGCTATCCGGAGCGCCATGCTGCATCGATCTTCAA
GATGCCCGGCGGCGTCGCGATGTGCTGGGCCTGCCTGGTGTTCTTCGCCGCCGTGCTGGT
GCTGCTGAGCCTGCAGGGCGACACCCGCCAGGCGCTGATCGCCAGCCCGGCGTGGTTCGT
GCTGCTGGGCGTGGGCTATTGGGTGCGTCGGAAGACCGCGAAGTGATCCGAAGTGGGGTC
AGATCCCGTTGCCCAGCAACGGGATCTGACCCCGGCAGGAAAACGGCTGTTGCTGTTGAG
GTTGCCGGCCAGCGGCCGGCACTACCACGGGTGCAGGACGCCGCCCTGCCGGCCCCCATT
CACCCAACATTAGCGGGCACGGCCGGATCATCCGGCCGCCATGTCCCCTCGCCCCGTCCT
GCTCGCGCTGTTGCTGCTGCCCAGCCTGTGGCCCGGGCTGGCCGCCGCGCGCACCGTCTA
CCGCTGCGTGCAGGGCAACACCGTCAGCCTGGCCACCGCGCCGGAGCCGGGATCGCGGTG
CACGCCGAAGGAGATCGACGACAACGCCGTCCAGACCCCGAACCTGTGGGGCAACATGGG
CGTGTTCAGCGGCGTGCTGTACGAGCGCGAACAGGACGGGGCGCTGGTCTACTCCACGCG
CAACCTGCCCGGCTCGCGGGTGTTCCTGAAGTTCACCGTGGCCACGCCGCCAGGCGAGCC
GGCGCACGAAGGCCTGGGCAAGGTCGGCAAGCCGCAGCTGGCGCAGCACGCCAGGCAGTT
CAAGGCCGCGTCCAGGGCCACCGGCGTCGATGATGCCTGGCTGCGTGCCATCGCCCACGC
CGAAAGCAATTTCGACGCGCTGGCGGTATCCAGCAAGGGCGCACAGGGCGTGATGCAGCT
GATGCCCGAAACCGCGCAGGAATACGGGGTGAGCGATCCGTTCTCGCCGCAGCAGTCGAT
CGAGGGTGGCGCGCGCTACATGCGCGCGCTGCTGCGCCGCTACAACGGCGACCGCCCGTT
GGCGGCGGCCGCCTACAACGCGGGCATCGGTGCGGTCACCCGCTACAAGGGCGTGCCGCC
CTACGCCGAAACCCTGGCCTACGTGGACAAGGTAATGGCGCTGTACGCACGCTACCGCGA
AGCGATGGGCATCCGCACCGAAGTGCCGGCGCGCTAGCGGACGGTGCCGCCTGCACGTGG
CGTTGTAGAGCAGAGCCGATGCTCGGCTGCGCCAATTGCAGCCGAGCATCGGCTCGGCTC
TACACAAAAGCTGCTCAGCGCGAGGTGGAGCTGCTGACCAGGTCGTAGCGTTCAATGCGG
CCGACGCGGGCGACCTCGGCCTGCACGTCGGCACGCTGCTTGAGTGCACGCCACGCGGCA
TCGATGCGCACATCGCCCGGCAATGACGGATAGGTGCGCATGTCCTGCAGGCTGGCCAGG
GTTTCACCGCGTTCGATGGGCGAGCGCAGCTGTTCGATCAGCACGGCGGCGGCACCGTCC
AGGTTGCCTTCCTCCAGCAGCATTTCGCGATGGAACAGGCGGGCATCCTCGCGCTGGGCC
AGGATCACCGCGCGCGCCGCTTCGCGCGCTTTGGCATCACCACGCTCGCGGGCGGCGGCG
AACTGCAGCAGCGCCTGCGCGGCCTTGCCGTAGCCGGCGAGGCCCGGCATGTCATTCACT
GCCTGCGCAGCGTCCTGCATGCGCCCCAGCGAACTGAAGACGAAGCCGACATTCATCTGG
TGCTCGACACCATCCGGGCCGAGTGCGCCGATGCGTTGGGCCTGTTGCGCCGTGGCCAGT
GCCTCATCGGTGCGGCCCAGCCGGCGCAGTGCGGTGAGCCGGCTGTTGAGCAGCCAGGCC
ACCCATTCCGCTTCGGCGGCGGCAGGTGATTCGCCGTTGCTCGCGGCACCGGCCATGCCC
TCGGTCAACGACAGCACTTCCTCGTTGCGGTCCAGCATGAGCAGGGTGGTGCTGAACTCG
GCCATGCGCGCGTCCAGTGCACGGTCGAGCAGGCCGGAGACGCGCAGTTCATCGAGGTGG
CGCTGCGCCGCCTGCACCGGATCGAAACGCGCATCGCCGCGATCGACATAACGGTCGAAG
CGCTTGTCGCTGCGCAGGCGGATGATCTCGGCCGGGCTGTCGATGCGGGCCAGCGTGGCT
GGAATGCCGTCGCCACGGCCATTGTCGGCCTGCAGCGTGGCCAGCGTCAGCCACAGCCCG
GTGGGTTCCAGGCCGGCACTTTTCCAGCCGTTGTCAAACAGCGCCTGCAGCAGGTCCATG
CGCTTCATCGGCTGGTCACGCAGGCGGTACTGCAGGTAGTTGATGGCGTGGTGATCGACC
GGCAGCGGCGCGTCGGCATGCTGCAGTGCGTTCACCAGGAAGGCGGTGGCTGCGGCCGGC
TGGTTGTCCGACAGTTCCACCGACACCTGGGTAAGCAGGATCTGTGCATCCTCCGGCAGG
GCCTCCTGCGCCCGCTGCAGGTAGCGGCGGGCCAGGGCCGGCTTCTTCTGCATCAGTGCG
GTCCAGCCAGCGACCTGCGAGGCGCGGCCACGATGCTCGGCATCGAAGTCGTCCAGCAGG
GGATCCTCCATCAGCCGTTCCATGCTGATCAGCGCGCCCAGCGTGTTGCCACTGCGTGAC
TGCTGGATGGCCTCATCCCAGCGCGTGGCATAGGCCTGATGCATCGCATCGGCGGTGATT
GACGGCTTCTGCGGCGCCACCGTGATCGAAGCAGTGGCGGATGTGCTGGCCAATGCGGCC
AGCAGCAGGGCGGTGAGCGGGAGAACGCGGGGCATGGAGAATCTCCATCCGTGGGAACCG
CATTGAACCTGCTGCAGCCAGCGAGGACAAGCACGACGAAGCGAATTCTGGCGTTCAGCC
GCACAATCGGCCGTGGCGGATCGCACGCGCAGCGTCTATTGTCGGTGCCTCTTCAGACAG
CAGGCAGGCAGCGCAGCACGATGGCACGGTGGCAATGGATGGCGGCAGGCGTAGCGTTGG
CGACGGTAGTGGCATTGGCTGCGACCTGGTGGGAGACACCGCTGCATACGCTGGCTGAAC
CGGCGGGTCCGGCTCCGACGCCGTTGGCGTGGACCGCGCAGATCGAACCGCTGGCCGGCG
ATGGCCACCCGGGTGACCGTGATGGCGCGTCCGCGCAGGCACGCTTCGCCGATCCGTACG
CGTTGCTGCGCAGTGCCGATGGCAGCGTCTATTTCACCGATGCCGGCGACAACAACCGGA
TCCGTCGCCGCCTTCCCGATGGCCGCGTTGAAACGGTGGCCGGGCAGGGCGAGGGACGTG
TCGATGGCCCTGCACTGCAGGCCAGTTTCAACACGCCTTCGGGCATTGCCGCCGACGCGC
AGGGCAACCTGTATGTGGCCGACACCGGCAACCATGCGATCCGCCGCATCAGCACCGATG
GCCAGGTGACCACGCTGGCCGGTGGCGAACAGGGCCACGCCGACGGCCCTGCCGCGCAGG
CCCGCTTCGATGCGCCGATGGGCATCGCCGTGGATGCGCAGGGCCAGGTTTACGTGGCCG
ATACGTTCAACGATCGCATCCGGGTGATCGGTACGGATGGCAGCGTGCGCACCCTGGCCG
GTGGTGATCGGCCGGGCCTTGCCGATGGCGTGGGCGCTGCTGCGCGCTTCGATACGCCGG
TGGCGCTGGCCTTCGACGCGCAGGGCGCGTTGCTGGTGGCCGACCTGTTCAACAACGCCG
TGCGCCGGGTGGGTGCCGATGGTACGGTCAGCACCGTGGTCGCCGCCGGTGGCGTGATCA
ATGGGCCGCTGTCGTTGGCCACCACCCATGACGGCGTGCTGTACGTGGGTGATCTCGATG
GCCGCATCGTGCAGGTGACGCCGCAGGGCCATCAGATCGCGCTGGTCGGCAATGGCCGCC
TGCCGCGCCTGGCCCGCCCCAGCGGATTGGCGCTGGATGCCGATGGCAGCGTGCTGGTGG
CCGACGCCGCCAGCTACCGCCTGCATCGCCTGCGCCCGCTGCCGGTGGGCGACCTGCCGG
CACCGGCACTGGTCGGGCCGGCTGCCGATGCCGCGCTGCCGAAGACCGGGGGCCGTTGGC
CGCTGGCACCGCAGGACGGCTGGCACGAAGTGGTCGGCACCCTGGGCGAGGTGCGCGGCA
ACTTCACCGGTGAGAGCCGCCACCACCTGCATGGCGGCTTCGACGTGCGCGGTGATGTGG
GCCAGACCGTGCTGGCGATCGCCGAAGGCAAGATCAGCAGCCCGGTGGCCGCCTGGAACC
TGGGTGAGCAGGCCGAGGGCCTGGTCGTGGATCGCCTCAAGTACATCCACATGCGGGTCG
GCCGCACCCCGCGCGACGAACCCTACGATGCGCGCTGGCAGGCGCTGTACGACGAGCAGG
GCAGGCTGGAGCGGATGCGCGTGCGCCGCGGCATGCGCATCCACGTCGGTGACCGCCTGG
GCAGCATCAACAACCAGGCGCACGTGCACCTGGCGGTGGGTACCGGCGGCTTCGAGACCA
ACGCGGTGGCGCTGGGCTTCCAGGGCTACGCCGACCACTTCGCGCCGCGCATCACCGATG
TGGCCCTGCTGGACGACAACGACCAGCCGATGGCCGCCGGCAGCGATGGCGTGGTGATGG
TGGCGCGCCAGGGCCGCGGCGTGCAGATCGTGGTCGAGGCCTGGGACCAGGTCGACAACA
ACCTGCCGCGCCGCCGCCTGGGCATGTACCAGGTCGGTTACCAGATCCTCGATGCCGCTG
GGCAGCCGCTGCAGGGTTACGAGCAGCCGCGCTGGAACATCGTGTTCAACCGCATGCCGC
CGCAGAAGGAAGCTGTGCGCGTGGCCTACGCACCGGACAGCGGCATCACCGTGCATGGCA
GCGCGGTCACCCGTTTCCGCTACCTGGCCACCAACACCGTGCGCGACGGCCTGATGGAAA
CCGGGCGCTGGCAGCCGGCGGCGCTGCCGCCGGGCGAGTACATCGTGCGCGCCAGCGTGC
GCGACTACAGCGGCAACGAAGGCGTCGGCCCGCGCGAGATCAGGGTACGGCTGCTGCCAT
AGCCGCAGCCGGGGCGCCGCAACGTTCGCGCTCGGCGTCCATGTCTTCCAGCGGCCGCAC
TTCGATGCTGCCGAAGCGCGCCCACGGGAAGTCGCGGGCGATGCGCATGGCTTCGTCGCG
GTCGCGGGCGACGATCAGGTTGAAGCCGGCCAGCAGTTCGCGGGTTTCGGCGAACGGGCC
ATCGAGAACACGGCTGTTGCCATCACGCACGCGCAGGGTCTGTGCAGTGTCGACCGGCTG
CAGTTTCTGCGCGGCCAGCAGCGTGCCTTCGGCCTGCAGCTTGTCGGCGTGGGCCAGGCA
GTCGCGCATCAGCGCGTTGAATTCTTCGATGGGCAGGGCCTGCAGCAGGGCAGGCTCGAT
ATAGATCAGAAGCAGGTACTGCTGCATGGGACGGTCCTGGCGGGGGCGGGTGCCCATGAT
GGCGCAGGATGGCGCGTGGGCATGTTGCAGCGCAGAAGCGCGCCTTCGGCGGGGACGGCG
AACGGCGGAGCCCCTCCGTGGTGGCGCTACAACGTGATGCTTGGGCTTGGCCGGGTGGGT
AGGCGGGTCGGGGGACGCCGTAAACCCATCCATGGGGGCTTGGCCGCGGCATCCATGCCG
CGGACACCCCCGCCCCGCCTACCCACCCGGCCCTGGACAGTTTCCTGCGGCGTCCACCCC
GGAAAATCACAAACAAGAGCAAAAGCGGGTCGCTTCGCTCGCAAAGCTGAGCCCGCCAGC
CAACCGCCGTTGCTGTTGCTTTTGCTGTTGCTTTTGCCTTTTCTCTTGATTTTCCCGTGG
TGGGGCAGCCGCAGAGATCTGTCTGGGGCCGGGGGGGTGGGGTTGGCGGGGTATCCGCGG
CATGGATGCCGCGGCTAAGCCCCCACGGATGGGTTCACGGCGTCCCCGCCAACCCCACCC
GCCCGGCCCACTCCCAGAAAACCAGCTTTCAGCGACCAACCCAAACCCACCACGGAGGGG
CTCCGCCGTTCGCCGACCTCCGCCGAAGGCGCGCTTTCCACGGAAGAAATAATTTTCAGA
GGACGTGTCGATTCCCAGCCCCCTGGTTCGTTGTACCCAATGAAGGGCACGCACCACGCG
TCCCCACGGGAGACCGCAATGAAAGTGATGGTGATCGTGAAGGCCAACGCCGACTCCGAA
GCCGGCCGCATGCCCAGCGAACAGGAACTGTCCGAAATGGGCGCCTTCAACGAACAACTG
GTGGCCGCCGGCATCATGCTGGCCGGTGAAGGCCTGCACGCCACCCAGCGCGGCCGTCGC
ATTCACTTCGGCGGCGGGGCACCCCAGGTCGAGGCCGGTCCGTTCGGTCCTGCCAGTGAA
CAGATCGCCGGCTTCTGGCTGTGGGAGGTGCGGTCGCTGGACGAAGCGGTTGAATGGGCC
AGCCGCGCGCCGTTCGGCAGTGGCGGCACGCTCGAACTGCGTCCCTTGATCTCCGCTGAA
GACTTCGGTGAAGCCTTCACCCCCGAATTACAGCAGCAGGAACAGCGTCTGCGTGCACAG
CTGGAAGGTTGACCCGATTCATCTCCACGCCGGGCACGACCCGGCGCTACCGCCCTGAAC
CACATCACGGAGTATTGCCATGAGACTGATTCCCTTCCTCGGCTTCAGCGGCCAGGCCCA
CGAGGCGATGGCGTTCTACGCCAAGGCACTCGGTGGCCAGGTCACTTCGGAAATGAAATA
CCGCGACATGCCGCCCTCCGATGGCTCGCCGGGCTGCAACGAGATGCCGCCGGAAACCCT
GGACCACGTCGCCCACAGCCAGCTGGAGATCGGCAACGCCATCGTGATGGCGGCCGACGG
CCCCGGCGGCGGCGAGGGTGGCTCGACCACCATCAATGTTGATGTCGACAGCATCGAAGA
AGCCGAACGCGTGTTTGCCGCGCTGGCCGAGGGGGGCCAGGTGCAGATGCCGATCGCCGA
AACGTTCTGGGCGCACCGCTGGGGCATGCTGGTCGACCGCTATGGCAAGCCGTGGATGGT
CAACTGCATGAAGCAGCCCTGATTCCTCTCTTTCTTTCATCCACAAGGAGCTTCACCGAT
GAGTGCACCGCAACCGCAGATGATCTTCGTCAACCTGCCCGTGCAGGATCTGAACGCGTC
CAAGACCTTTTTCGCAGCGCTGGGCTACAGCTTCAACCCGACCTTCACCAATGACGATGC
CGCCTGCATGGTGATCAGCGAGAGCATCTTCGTGATGCTGCTGACCCAGCCGTTCTTCAA
GCAGTTCACCACCAAGCCGATCGCCGACGCACGCAGCCAGACCGAGGTGATCACCTGCCT
GTCGGCGGACAGCCGCAAGGCGGTGGACGTGATGGTGGACAAGGCTCTGGCGGCCGGCGC
CAGTGAACCGCAGCCCGCGCGCGACTACGGTTTCATGTACCAGCGTGGCTTCCAGGACCT
GGACGGCCATCTCTGGGAAATCGCACACATGGACGGCGAGCCGGGCTGACGGCCGCCGCA
GGGAGAACCCGCATGGCTTACGTGGATGCTTACGTGCTGCCGTGCCCGCAGGACAAGGTG
GCGGCCTACCGTCGCCTTGCCCGCAAGGCCGGTGCGGTGTGGAAGGACCATGGCGCGCTG
CAGTACATGGAATGCGTGGCCGACGATGTGGAGCCGGGCAAGAGCACTTCCTTCCCGCGC
GCGGTCAAGGCGAAACCGGGCGAGACGGTGATCGTCGCCTTCGTGGTGTTCCGCTCGCGC
GCGGCACGCGACCGCATCAACGCAAAGGTGATGGCCGACCCGCGGCTGGCGTCGCTGGGC
CCGAAGGACATGCCGTTCGATACCCGGCGCATGTTCTGGGGTGGCTTCAAGCCGATTGTT
GAAGCGTGAGCTGCGGCGCTTGTGCGGGCCGGGCGTGCGTGCTGTGATCGGCGCATGCTC
GAGCCCGCACTGACGCAGCGTCTGGAAACCCTCTGGCGGATGGAGTCGCCAGTGCTGATT
GCGCGCCTGGCGCGGCTGCTCGGTGGCGATGTCGGCCGTGCCGAGGAGCTGGCCCAGGAC
ACCTGGCTGGCCGCGCTGGAGCGTTGGCCGGAGCAGGGTATCCCGGACAACCCCGGAGCC
TGGCTGATGACCACCGCGCGCAACCGTGCCATCGATGTGCTGCGCCAGCACCAGCGGGTG
ACGCAGCAGCATGCGCAGTGGGGCGAGGAACTGCATCCGGCGGCACTGCCGGCGCCGGAT
GACAGCCAGGCCCTGGAGGACGACCTGGGCGATGACCTGCTGCGGCTGATGTTCGTGGCC
TGCCATCCCGTGCTGCCGGCCGATGCGCGGGTGGCACTGACCCTGCGCCTGCTCGGTGGC
CTGAGCACCGTCGAGATTGCACGTGCGTTCCTGCAGCCGGAGCCGACCATCGCCCAGCGC
ATCGTGCGCGCCAAGCGCACGCTGGCGCAGAAGCAGGTGCCCTATGAAGTGCCACGCGCG
GACGCGATGCCGGAGCGCCTGGCCTCGGTGCTGGAAGCGATCTATCTGGTGTTCAACGAA
GGCTACGCCGCCAGCGCCGGTGATGACTGGATGCGCCCGGCGCTGTGCGAGGAAGCGCTG
CGGCTGGCCCGCATCCTGGCGCATCGGTTGCCGGTGCCGCCGGTACTGGGCCTGCTGGCG
CTGATGGAACTGCAGGCCTCGCGCGCAGCGGCACGGGTGGACGCGCAGGGCGCGCCGGTG
CTGCTGGACCAGCAGAACCGCGCGCGCTGGGACTGGCTGCAGATCGACCGCGGGCAGCAG
GTGCTGGCGCGCGCGTTGGCCATCGGTGGCGACCAGGATCCCTATGTGCTGCAGGCGCGC
ATCGCGGCCTGCCATGCGGCTGCGCGGCGCGCCGACGCGACCGACTGGCCGCGTATCGCC
GCGCTCTATGCACAGCTGCTGCAGGTGCAACCTTCGCCGGTGGTGGCATTGAACCGGGTG
GTGGCGATCCTGCGCAGCGAAGGCCCGTTCGCCGCGTGGGCGCAGCTGCAGCCCCTGCTG
GTCGACGCGCGCCTGCGCGACTATGCGCCGCTGCAGGTGGTGCGCGGCGAGCTGCTGCAG
GCACTGGGGCGTGAGCAGGACGCACGTGACGCTTTTGGCCAGGCCGCTCGGCTCAGCCAG
AACCAGGCCGAGCGCGGACTGCTGCGGCAACGGGCGGGCCTGCCCCCCACGGACTGAGCC
GACAAAGGCAGCACTTGTCGCCGGCCGCCTGAGCGGCTATGTTTCGCGCCCAGCGGACGC
ATCAGCGTCCGCGATCCGTGCGTATTGACCGAGGAGCGGTTGGATGTATTCAAGGACGAA
GAGCGCATCGCGCGCTTTTGCGCGCCTGCTTGCCTGTGCCCTGTGCCTGGCCGTATGGCC
GATGGCCGTGCAGGCTGCGGACAAATCACAGCAGGCCTATTGGGCCGGTTTTGCCTATAC
CGCTGACGCCGCCGCCGTGCAGGCGACCACCCCGCATGCGCACGCGGTGCTGGAACGGCG
TGGGCTGGTCCCGCTGAACCAGACGCTGGCACAGTCGCTCAAGCGCCACGCACCGGCCCA
CCTGGAGCTGATCGACCAGCCGGTGGCGATGCTCGACGGCACCACCAGTGCCACCGTGCT
GGCCGCTGCGCTGGATCGCGAGCTGGTCTCGGTCGAACCGATCGGCGACCAGTACAAGGT
GCTGGTGGAAGTGGCGCTGCAGGCGTTGTTCTTCGACTTTCGCGAGCGCCAGGTGATCGC
CTCCTATCCGCTCACCCTGCAGCGCATCGACGTGCAGGACTACCGTCCGGACAACGACGA
TATCGACGCGATCGTCGCCGATCTGCTGTACGGCGGTGCCGATACCAGCCTGTCGCAGGT
ACTGGCGGCCAGCCTGGCGCAGGCCCGGTTGCCCGATGCCGCCGTGCGTCGCCTGCAGGT
GGGCGGGGTGACCCTGTCCGACGCGGCACGCGCCAAGCTGCCCGATCCGAAGTGGGAAGC
ACCGCTGCGTGCCACGCTTGCGCACGAACTGTCCAAGACGCTGTCGTCCAACACCGGCGT
TGGCCTGCTGCCGCCGGCCTCGGGCCAGGCGATCGGCGGTGCGATGGCCGCCCGCTTTGC
CGACGGCAAGGTCTACCAGCTGAAGATTCCCGAACCCGACTACGTCATCCAGCTGCAGGT
CGATGCACTGAAGAACGGCGTGATCGAGGAAACCCCGGCGATGAAGACGATGCTGTTCGG
CGCCTTCTTCACCGCCAAGGTGAGCGAGCCGTTCTCGGGCAAGGTCTATTTCGAACAGCC
GCTGCGCAAGGGGGCCACCAAGGTGGTGCCGGTCACGCAGTGGCAGGTCGACCAGTGGTC
GGCCAGCTACGAAACCCTGCTGGCCGGCTTCGACGCCTTCGCCGGCGCCGCCGCCAAGCG
TGCCGATTCGCGCGCCTGGCTGGACGAACAGAAGCCGGGCGGCCGCCCGTTGCAGCAGCA
GACCCAAGCCCTCCAGGAGTTGATCAAGTCATGTCGTTGATGCGTACCATCCTGCTCATC
CTCATCGCGCTGGCGGTGGCCTCGCCGGTCGCTGCGCAGACCGCGAGTTCGCGCGGTACC
GGCTCGGCCAGCTACGGCCTGCGCCTGAGCGCCGATACCCGTGCCCAGGCCCTGAACAAG
GCCAAGGTCAATGCCCTGGAGGCGTACATCGCCGAAACCGGTGCGGCCAAGCTGCGCCTG
TTCGAGGCGCGCCGCGGCGAGTTCATCGGCGAGATCGACCGCTACGTGCTCAGCGCCGTA
CAGCTGTCGGACACCGAAGACAAGAAGGCCAAGACCTACAGCGTCACCGTCCGCGCCGAG
ATCAACACCACCCTGCTGCAGACCAAGCTGGATGCGGGTTCGGCCGTGGCCGGCGCCACC
GCTGCGCAGCGCTCGCTGCTGACCTTCCTGTTCATGGCGCGCTCGCAGGACACCGTGCAG
TCGTTCCAGGACAAGGAATACCGCCGCGTCGACGCCAGCAGCAGCTACAGCGAGAACACC
CGTGAAGGCGACAGCTTCCGCGGCAACTCGGTCAGCACCAACGGCAGCATCAACCAGAAC
GGTTCGGTGTCGGTCACCAGCGGCGGCAGCACCACCGCGCGCGCCGACAACATCACCTGG
AAGGTGGCCAACGCCGCCGAAGTCAACACCGCGATGACCGGTGCCTTCAGCGCCGCCGGC
TACGAGGTGGTTGAAGCCGAGTACGTGGAAGGCGAGTCGCGCGGCCTGCTCAGCATCGAG
CGCATCCGCAAGGACTTCAGCACCGGCAACGACCTGGCCCCGGCCACCCTGCGCGACACC
GCCAATGGCATCCGTGCGGCCAACATCCCGTACATCGCCGTCGGCACCCTCGACGTCGGC
ATGCGTGACCGCGATCCGGCCAGCGGCAACACCCGCGTGTTCGTCACTGTCACCGGCAAG
GTGCTGGACGTGACCGGTCGTTTCCCGCGCACCGTGTCGTCGGTCGGCCCGGTGCAGTTC
TCCGGCACCGGCCCGAATGAAACCGTGGCCCGTACCAATGCCCTGCAGCTGGCTGCCGAA
AAGGCCGCCCAGCAGATGATCAACGAACTGAACGTCAAGGCGGTCCGCTGATCCGCCGCC
CCGGTGGGTGCCGAGCTCGCTCGGCATCGCCCCTGGGTTACCGATTCCCCACGTGCCGCA
CGCGGCCGTTTCTTCCAAAGGACTCTCACATGATCCGCAATACCGCTCTTGCCCTGGCCA
TCGCGGCCGCCACCCTGTCGATGCCGGCCCATGCCGGCCTGGGCAAGCTGAAGGACCTGG
CCGGTGGCTCCACCGGCTCCTCCAGCAGCACCTCCAGCGCCGCTGCCCCGGACGAAGCCG
CGCAGGAAGCGCTGGTGCGTCGTTTCGTCAGCTCGCAGTCGCACTCGCTGCAGGCCCAGA
CCTCGTTCGCCCGTGCCTTCGGCCTGGCCGAGCAGGTGCAGCTGCTGGAAGCCGAGCGCC
AGGCGCTGTCGTCGGGTTCGGTCAGCGTCGATGCGATGAAGAAGTCGGTGTCGGTCAGCG
AAGCCGCCCAGGCCGCGATCGACGAGCGCCAGGCCGCGCAGCCGGAGCTGAACGCTGAAT
CCAAGCAGCACTACGCCGAAGGCCTGGTCTCGCTGCTGGCGTCGGCCGCCGAAGCGCAGA
AGCTGGGTGGCGAAGCCAGCAACTTCACCGCCGGCATGAAGAACCTGGGCGCCACCCAGA
TGGCTACCGTCGGCCGCAAGCTGGCCGCTGGTGCATGGGTGGCCAAGGAATCGCCGGGCT
TCATCCAGGGCCTGTACGGTTCGACCAAGTCGGCTGTGACCTTCGCCAAGAAGAGCAAGG
TCAAGGTGCCGTCCAACGCCGACTCGATGCTGGGCCAGCTGGACAAGATGAACTGATCCG
AGGCGAATCCCCATGCGTACGACCTCCCGTTTGATCGGCCTGGGCCTGGCTGCCGCGCTG
CTTGCAGCCTGTGGCAAGCAGGACACCCCGGCCGAAGCGCCCGCACCTGCCAAGGACAAG
GCAACCAGTGCACTGGCCAGCAATGCGCCAGTGGAAGCAGCGCCCCTGCGTGGCACGCCG
GATTTCGGCGGCACCACCCAGGTCGCGCGCGAGGCCGACGGCATCGGCAGCACCCCGGAA
CTGGCGGTGCTGGCGGCGTTGCAGTCGGCGGTGGCGCAGGTCAACGGCGTACGCGTGGCC
AGCCAGATGCAGAGCCTGCGTGCAGGCCTGCATGTGGATGTGGATGACGAACACGTCGGC
GATATCCGCGCCGACGCGTTCACCCAGCAGATGATCGCCGGCTCGCAGGGCGCGGTGCTG
GGCTATGAAATCCTGTCGCAGGACGAAGTGCGGCAGCTGGATGAAGAAACCATCGCGCGC
GTGCGCGCCAGCGACGAAGGCTGGAGCTTCAAGGGTTCGGCCTCTGCCAGCGCGTCCGGC
GAGGCCACGGCCAAGGGCGGCGGAGCCTCGGCCAGCGTCAAGGAGAGCTACGACGAGAAG
GTCAGCGTCGATGCCAAGCGTGGCGCAAGCTCGTTCGATTCGGATGTGACCCACCGCAGC
ATGCGCAGCTACTGGAAGGTGCGCGTGCGTGCACAGATTGCCCAGTACCGTGCACCGGAC
GAGCAGGGCAAGCCGAAGATCGTGGTCGCGCTGCCGCGCACCAAGGCCGGCAGCTATGCC
GTGGGCGATGGCCGCGTGAGTGCCGATGAAGTGGCCGACGCGATCCGCGCGCGCCTGTCC
GACACGCTGACCCAGACCCAGCGCTTCATCGTGCTGGATCGCGAGTTCGGCGACGAACTG
CAGGCCGAGATCGACCATATCAACAGCGGCAACGTACGCCTGCAGGACACCGCACGCGTC
GGCCAGCAGCTGGCGACCGACCTGATCCTGATCCCGACCATCGAACGCTTCGAGTACCCG
CGCAGCGTACGCAACCTGCGCATGTCCGACCGCCAGGTGACCTCGTACTCCGGTGGCGGC
CGCATCACCCTGCGCCTGATCAACGCCACCACCGGCCAGGTGGTGATGTCCGACAGCTTC
GACCACCAGCTGGCCTCGACCGGCCCGAGCACCCTGCCCCGCGTGGTCAACGGCCGCAAC
ATGGCCGCGGCGATGATGGAATCGCTGTCGGGCCAGATCGGTACCACCATCGTCACCACG
CTGTTCCCGGTGTCGGTGGTTTCTGTGGACGGTGACCAGGTGGTGCTGAGCCAGGGTGGC
GAAACCCTGCAGGCCGGCCAGCGCTGGCAGGCCGTGCGCCTGGGCGAGGAACTGAAGGAC
CCGCAGACCGGCCGCTCGCTGGGCCGCAGTGAACACCCGTGCTGCACCATCCGCATCGAC
CGCGTGGCCGCACAGACCTCGTACGGCACCATCGAAGACGGCGTCGACGCGATGCGCGGC
GGTTTCCGCCCGGGCCAGATCGAACTGCGCCAGAAGCTGGGCAGCAAGCCGGCCGCCGCC
GCAGGTGCGACTGCCTCGGCCGCTCCCGCCGCCGCCGCACGCCCGGCGGCCAAGCCGAAG
CCCAAGCCCGCTGCCGCCCCGGCCGAAGACCCGAACTGGTAACACGCCCAAGCAACACAC
CGATGGGGTCAGAGCCCTTTTCCGGCGGGAAAAGGATCTGACCCCTTCGTGTTTCCGTGC
GTGTCGACCCAGGTCGACACCCACCAACAGCAGTGGGACCCCGCCTACCCTCAGGAAACC
GGCTTTTGCTGTTGCTTCGGCTGTTGCCGTTGTTTCGGCAGGTGCAGGGCGCAGCCCTGG
CGAATCCCATTACACTCCAGAAGGATTTCCCTGCTGGAGAGAGCAATGAAACGAGTGGTA
CTGGGCGTGCTGGCCCTGTCGGTGTCGAGCGCACTGATGGCGGCCACCCCGAAATTCGAT
GGCGCGCGGATCTCCGCCGACGTCAAGGAACTGGCCTCCGACGCCTACGAAGGCCGCTCG
CCGGCCACCGCCGGCGAAGAAAAGACCATCGCCTACCTCAGCAGGCAGTTTGCCGACGCC
GGCCTGCAGCCGGGCGGCGACCTCAAGGACGGCAAGCGCCTGTGGACCCAGGCCGTGCCG
CTGCGCAAGGGCGACATCGTCGGCGCACCGCAGCTGGCGCTGCACCAGGGCGGCAAGACC
CTGCCGCTGGAGCAGGGCAAGCAGATCGCCGTGCGCGCCGCCATGAACGGCGCCAGCAGC
GTCGACATCAGCAAGGCCCCGCTGGTGTTTCTCGGCTACGGCGTGAAGGCACCGGAGCGC
AACTGGGACGACTTCAAGGGCGTGGACCTGAAGGGCAAGATCGCCGTGGTGCTGATCAAC
GACCCGGACTTCGAAACCGGCCAGGGTGATTTCGACGGCAAGGGCATGACCTATTACGGC
CGTTGGACCTACAAGTACGAGGAAGGCGCCCGCCAGGGGGCGCTGGGCGTGCTGATCGTG
CACGAGACCGCACCGGCGTCGTATGGCTGGGCCACCGTGGCCGGCTCCAACACCAACACC
ATGTTCGACGTGGTGCGTGACAACCCGGCAGAAAGCCACCCGCTGCTGGAAGGCTGGATC
CAGCGCGACCTTGCCGTGGAGCTGTTCCGCTCGGCCGGGCAGGATTTCGAGGCACTGAAG
AAGAAGGCGCAGCAGCGCGACTTCACCCCGGTGGCGCTGACCGGCGCCAGCCTGGACGCG
AAGTACGCGGTGAAGACCGAAGTGATCACCTCTCACAACGTGGCCGCGCGCCTGGAAGGC
AGCCGCCATCCGGACGAGACCATCATCTACAGCGCGCACTGGGACCACATCGGCGTGGGC
GAGCCGGACGCGCGCGGTGACCGCATCTTCAACGGCGCGCTGGACAACGCCAGCGGCACC
GCCTCGCTGGTCGAGCTGGCCCGTGGCTTCGCCAAGGAGAAGCGCCCGCAGCGCTCGCTG
CTGTTCCTGGCGGTCACCGCCGAGGAAAAGGGCCTGCTGGGTTCTGAGTACTACGCCACC
CATCCGCTGTATCCGCTGGAAAAGACCGTGGCCGTGATCAACATGGACGGCATGGCGCCG
TTCGGCCCGTCGCGTGACTTCGGCATCTACGGTGCCGCGCGCTTCGAGCTGCTGGACCAG
CTGAAGGACGTGGCCAAGGGCTGGGATATCCGCTACACGCCGGACCCGAAGCCGGAAGCG
GGCCTGTTCTTCCGCTCCGACCACTTCCCGTTCGCCAAGCGTGGCGTGCCGGCGCTGTCC
TGGTCGGCCGGCCAGGACTGGGTGGACGGTGGCGTGGCCGCAGGCAGGAAGGCCTCCGAG
GACTACACCGCCAAGCGCTATCACCAGCAGGGCGACGAGTGGCAGCCGGACTGGGTGTTT
GCCGGTGCCGCGCGCGACCTGGAAGTGCTGTACACGCTGGGCAACCAGCTGGCCAATTCC
CGCGATTGGCCGAACTGGAGCAAGGACGAGGCGTTCCGCGCCGTGCGTGACGCCAGCGCC
GACCAGCGCAAGTAACGGCGTCCGGTAGCCGGCCGCTGGCCGGCATTGCCGCCCCCGGAA
ACGCCGGGCCGTGCCCGGCGTTTCCATAACGGCTTCCATCCCAACTTTCCCGGCCTTCGT
CGCAGCCTGCTTGCTTGCCCGGCGGGCCGCCCTATGCTCGGCTCACCCCCTTCCTCAAGG
CGCCGCCGTGTTCGCCAGCCTCTCTCTCCTGATCCGCCACCTGCTGGCCTGGGCTGCCGC
GCTGGTTGTCGCCGGCATGGTCTGGAGCGGCATCTTCAGTGGCATGAACGATGGCCCGGG
CTGGATCTTCGGGCTGCTGGCGATGTTCCTGATCATTTCCGCGCTGGGCAGTGCCATCAC
CCACATCCGCCGGGTCTGGCTGGTGGCCGGTCGCCTGGATGCCACCACCCTGTCCGGCCG
CCAGCGCCGCCAGATCGAACTGCCGATGGACGCCGGCCACGCCTTCTCGGTGGTGGAGGC
GGCGATTTCCGAACTACCGCGCGTCGAAGACGTGGAAAGCTCGGCCGGCAGCCTGCAGGT
GCGCGCCTATGTGCGCCGGGTCGACCTCTGGAACGGCCGCCAGCCCTCGCGCTGGAACCT
GCCGGCGCGGCTGGCGATCAAGCGCAACAGCGTGCTGGCCACGGTCACGCCGGGGCAGGG
CACCAGCACCGTGACCCTGCTGTTCGAACCCGATGCCGGCTGGTGGGCCGACCTGCTGGC
GCTCGACGAGGGCAGCAACTTCGAGAACGCCGAAGCAGTCACCCGTGCGATCAGCCGCCG
CGTCGCCGACCAGCGCCGCGACGAACAGGCTGCGGCCGAACAGACCCAGGTGGAAAAGGA
ACTGTCGGTGGCACGCTTGAACCTGTTGCATGCGCAGGTGGAACCGCACTTCCTCTACAA
CACGCTGGCCAACGCGCAGGTACTGACCCGCACCGATCCGGCGCGTGCCGAACAGATGCT
CGGCCACCTCATTCAATACCTGCGCAGCTCGTTGCCGCAGGTGGACGAATCGGTATCCAC
GCTGGGCGTGGAGTTGGACCGCACCCGCGCGTACCTGGAAATCCTGCGCATCCGCATGGG
CGCACGCCTGGCGGTGGAAATGCAGGTACCGAACGAACTGCACGGCGTGCACCTGCCGGC
GATGGCACTGCAGACGCTGGTGGAGAACGCGATCAAGCATGGCCTGGAACCCAAGCCCGG
CGGTGGCACGATCTGGATACTGGCGCGCGGCTTCGATGACCACGTGACCGTGACCGTGGC
CGACGATGGGCTGGGCTTCGGCCAGGGCACCAGCGGTACCGGCATCGGCCTGAAGAACCT
GCGCGAGCGCCTGCGCCTGACCTGCGGCGAGCAGGCCGGCGTGGCGATCGTTGCCAACTT
CCCCAGCGGCGTGGCCGCGACCATGACCCTGCCGCAGTCGCACAAGGAGCGCAGCCATGC
CGCTTGAAGCCCTGATCGCCGAAGACGAAGAACTGCTGCGGCAGTCACTGGTGGAGCAGC
TGGGCCGGTTGTGGCCGGAGCTGAAGCTGGTGGCCGAGTGCGAGGACGGTGCCAGTGCAC
TGGAGCAGCTGGCCGAGACGCAGCCGGATATCGCTTTTCTCGACATCCGCATGCCCGGCA
TCAGCGGCATCGAGGTCGCGCGCTCGCTGTCCGAGCTGAGCCCGCGCACCCAGGTAGTGT
TCGTCACCGCCTACGACCAGTACGCCATCGATGCGTTCGAGCAGGGCGCGATGGACTACC
TGTTGAAGCCGGTCAGCGACGAGCGCCTGCTGGCCACCCGCGAGCGCATCCTGTCGCGGC
TGCCATCAACGCGACAGGACGATGCCGTGCTGGAGCGCCTGCTGCAGCGGCTGGGCCCGT
CGCAGGGCGCAGCGGAGCGCCCGCCACTGGCCTGGATCACCGCCAGCAACGGCCGCGAGA
CGCAGCTGATCATGCTGGAAGATGTGGCCTACTTCCGCGCCGACAACAAGTACACCACCG
TGGTCACCGCTGCCGGCGAAAGCCTGCTGCGCACACCGTTGCGTGAACTGCTGGAAGTGC
TCGACCCGCAGCACTTCCGCCAGATCCACCGCTCCACCATCGTCAACATGAAGGCGGTGG
CAGCGGTGAGCCGCGACGATACCGGGCGCGGCGTGCTGCGCCTGCGCGGGCGCACGGAGA
CGCTGGTGGTCAGCCAACCGTTCATGAGCCTGTTCCGCGGCATGTAGCCGCGCCGCAGCC
TCTGTCACCAGGAGCATTGCATGCGTTTTTTCCTGCTTGTCGGCTTCGCCGCATTGGCGC
TTGCCGGTTGCCGGAAGTCCACTGGAACCGCGATCACCCGCACCACCGCCAATGGCGTGG
ACACGCTGTACAGCAAGCGCACGGTAGTGGACGGCGTGGCGCGTTTCGAGTGCATGGCCA
GCCGCAGCGGCCAGTGCCATTACCTGGTGCTGGACCCGGCCTGTCGTCCTGATGCCGCCT
GTGCGAAAGCGCCGATACGGTCGTTCGCGTTGGCGGCCGGCACGACCCGGGAGTTCAGGG
GCCTGCCGAAGGGCTTCGCCCAGTGCGTCAGCGAGGATCGGAAAGAACAATGCCACCGTG
AGTGATCACGGTGGCATTGTGGCTCCCCCCGCTTCCCTGAAGGGTCAGTAGGCAGGCTGT
AGTGTCAGGTCGTGGTGGTGCTCGTTCTCGCCCACGTGGTTGAGGCGGCCGACCAGTTCG
GAGTGCTGCTTCATGCGCCCGATCTCGGTCATGATGCGGATGTCCTCGTGGCGCAGCTCG
CGCTTGGCGGTGACCGCCTGCTTGTAATCGAGCACTTCCGGATAATGCTCGGCCAGGTCC
AGTGCCTCGGCCACGTGCTCGACGCTGTCGGCCTTGGAGCTGATGCGTGCGCGACTGTTG
AACGCCTTCATCCAGCGCTCGAAACCGGCCTGCTGATCGAACATGTTGGCCATGAACCAG
ATCACGAACAGGATCGAGACCCACGAGCCGAACACGACTACCACGCGGGTGAACGTGATA
TGGAAGTCGTCGCGCCAGAGGTAGTTGGCGATCAGGCCAAGAATCAGCAGCGAGGCTGCC
TGCCAGCCGATGATCGAGGCGATCAGCCATTGGCACTTGGCCTGGGCCAGCACCGCGACT
TCATCGCGGATCTGCTGCTCGCTGAGATTGCGCCAATGCGCGACCTGTTTATCGAACGGG
CTGCTGTAGAGCTCGTTGTCGCGAAGCAGAATTCCCAAACCCTTGAACAAAGCAATCATG
GCTGGCTCCTTGTGGAACGTGCGTCGATCAGCATTGGACGGTGTGGCGGTTCCATTTCTA
GCACTTCCAGCGAGCCGTGCAATGGGCGCAATGCCAAGCTGCGCAAGGGCTTCCCCTGAA
TCGGTGAATGTTGTTGCATCGCAGCATCGCGGTCGCAGCCTGCGACAGGATGTCGCAGGG
TGAAACGTGCTGCGGCTGCACATGGAACCGTGGCTGAGCGCGGAGACTCGCAGCCGCGGT
CGTGATCGCCGAGAATCGGAGCCAACCGCGCAAGATGCGACTGTTCTTCCGTCTTTCTTG
GACCTGTGATGCCGGCTCTGCTGCAGCGACTCTCCCGCCCCGTCACCGCGCCGATCCGGC
GCTGGGTGCTGGAGGCCTTCCCCCGTGGCCAGAGCGGCATCGATTACGACCAGCCGCTGG
GTGACCCGGGTTGGTTTGGACCCGACAGCGTGACCTGGCGCCTGCACGCCGAGTTCCCCT
CGATGCTGGCCGGTGGCTTGTGCGCGCTGATGCTGCAGACCCTGCATCCGCGCGCGCTGG
CCGGGGTCTACGATCACTCCAATTTCCGCCAGGACCTGGTGGGTCGCCTGCGTCGCACCA
CCGCGTTCGTTGCCGGTACCAGCTATGCGCCCACCGGCGAGGTGGAGGCGCTGGTGGCCA
AGGTGCGCCGCATCCATGCACGGATCCGCGGCCAGACCGCACAGGGCGAACCCTACGCCG
CCGATGATCCGCAGCTGCTGACCTGGGTGCATGTGACCGAGGCGTTCGGGTTCCTTCAGG
GCTTCCGCCGGTACGGACGGGAGGTGCCGGCACACGTCGCCGACCGTTACTACGATGAGT
ACCGCTGCGTGGCCGAGGCACTGGGTGCGGTGGACGTGCCGCGCAGCGAAGCGGAAGTGG
CGGCGTACTTCTGTGCGCGGCAGCCGGAGCTGCGCGTCGACGAGCGCTCGCGCGAGGTGC
TGGAGGTGCTGTCCGGCGTGCGCCTGCCGGTACCGGTGCCGGGGCTGTCGCGCGAAGTGT
TCCTGGGTGCAGGCGCGGCACTGCTGCCGGACTGGGCCGAAGGCATGCTTGAACGCAGTG
GCCGTCAGCGCGCGCAGGCCGCCGCGTCGGCGAAGCTGATGCAGGGCATGGCGCCGCTGT
TCCGCCGTGCGTTGCCCGATGGCCTGGCCAGCCGCGCCTGTGCGCGCATGGGCGTGCCGG
TGTCGGTGCTGCGCGAGTGGCCCACCGTTCCCCGGTAGGTGCCAACCTTGGTTGGCACGC
GTTGCGCGCGGTGCCGCAGGAGCCGCAGTAGATCCACACCATGCGTGGATGGGCCTTACC
CCGCCGACTTCAACCCGCGCAACAGCATTTCCAGCGCCGCCGTCGCCTGCCGCAGACGCA
CGTCGCCATCCTCGCCCTCGGCGATCCAGAACGCGGCCTCGGCCAGGCTGCCATAGATCA
GCGACGCCAGCGCCTGCGCATTCACCGGTGCCACCACGCCCTGGGCAACCAGATGTTCGA
TCAGGTGCTGCATCGAATGCACGCAGTGGCGCTGCGATTCCGGTGAGGCGCCACCGAGCA
CCGCGCGCGCGTCGCGCAGCACGATGCGCTGGATCTCCGGTTCCAGCGCCATCTCCAGGT
ACGCGCGGCAACGCTGCACGAAGCCCTCCCAGGCATCGTCGGCGGCATCACTGATCGCCT
GCAGGCGCTGGTCGGTCTCGGCATCGAGCTGGGCGACGACAGCCGCCAGCAGACCCTTCT
TGTCGCCGAAGTGGTGGTACAGCGCGCCGCGGGTCAGCCCGGCCTGGGCGGTCAGGTCGT
CCATCGAGGTGGCGGCATAGCCATGCTCGCTGAACACCCGGCGGGCGGTGGCCAGGAGGG
TGGCGCGGGTTTCTTCCATCTCGGCGCGGGTGCGGCGAACCATTCAGAGCTCCTTACATA
CGCAGTGCATGATTATTTACATACGACGCGTATGAATGTAGCCTCTTATTCATACGCCCT
GTATGTATTGTCATGGCGCCCCGTGCGCCAGGCAAGTCGCTGCCTTGGAGAACCTGATGG
CCACCCCCTATCGCGACCTGTTCGCGACCCCCGGCACCGCCGGCCTCGCCCTGGCCGGGC
TGCTGGCACGCCTGCCGCTGCCGATGACCGGTATCGGCATCATCACCTTGCTGTCCCAGC
TGCGCGGCAGCTATGCACTGGCCGGTGCGGTGTCGGCCACCTTCGTGCTGACCTATGCGT
TGCTGTCGCCGCAGGTGTCGCGCTGGGTCGACCGGCGCGGGCAGGGCAGGGTACTGCCAT
GGGCCACTGCGGCCAGTGCGGCCGGTCTGCTGTTGCTGCTCGCGTGCACGCTGCTGGCCG
CGCCGGACTGGACGCTGTTCGTTGCGGCGATGCTGGCCGGCTGCATGCCCAGCGTGTCGG
CGATGGTGCGAGCGCGCTGGACCGCGACCCATCGCGGACGACCACAGCTGCAGACCGCGT
ATTCGCTGGAGACCGTGTTCGACGAGGTGACCTTCATCGCCGGGCCACCGTTGTCCGTCG
GATTGTCGGTGGCGGTATGGCCACAGGCTGGCGTACTGGCGGCCGCCCTGCCGCTGGTGG
CCGGCGTCGCCGCACTGGTGCTGCAGCGGGGCACCGAGCCGCCGATACAGCACTACGAAG
GTGCAACATCCTCGCACTCGCTGCTGCGGCAACCGGAGATCCGCCTGCTGGCGTTGCTGA
TGCTGGCGATGGGCGTGATCGTCGGCACCGTCGACATCACCAGCGTGGCATTGGCCGAGC
TGCGCGGACAGCCACTAGCTGCCAGCTGGGTGCTGTCGGCCTACGCGCTGGGCAGCTGCA
CGGCGGGGCTGCTGTTTGGTGCCCTGAAGCTGCCGATGCCGCTGCCGCGCCTGTTGCTGG
CCGGAGCAGCGGCCACCGCATTGACCACGTTGCCGCTGCTGTGGGTCGGCAGTCTGCCGG
CACTGGCCGCTGCGGTACTGCTGGCCGGGGTGTTCTTCGCGCCGACGATGATCGTAGCGA
TGTCGCTGGTTGAACAACGCGTGCCCGAAGCACGCCTGACCGAAGGCATGACGTGGCTGC
TGGCCGGCCTCAACATCGGCGTGGCGCTGGGCGCGGCGCTGTCCGGACAGAGCGTCGATG
CGGCGGGCGTGCGCAGCGGTTTTGTGGTTGCGCTGGCGGCAGGAGGTGGCGTGCTGCTGT
TCGCCTTGCTCGTGCAACGTGCGCTGCGCCCGTCTGCCGCGTCCACATCTCCTGAAGGAA
TCATCCCGTGAGCGCTTCATCGCCTGCGCATGCCGCGTCTGTGCCCCGCCATCCGTGGTG
GGCGGTCTCCGCCGTCGGCCTCGCCACGTTCTCGGTGGTGACCACCGAAATGCTGCCGGT
CGGCCTGCTGACTCCCATCGCCGAAGATTTCGGCGCGTCCACCGGCACCGCCGGCCTGAT
GATCTCACTGCCCGCCCTGCTGGCGGCAGTGTTCGCCCCGCTTGCGGTGATCGCAGCCGG
TGGCATCGATCGTCGCCGCATCCTGTGTGCGCTGTTGGGCCTGCTGCTGGTCGCCAACCT
TGCGTCGGCGCTGGCACCTGGCATCGGCTGGCTGTTGGCCGCGCGTGTGCTGGTGGGGTT
CTGCATGGGCGGCATCTGGACCATTGCCGGTGGGCTGGCAGCGCGCCTGGTACCTGCGCA
GCGCATCGGTCTGGCCACCTCGATCATCTTCGGAGGCGTGGCCGCAGCTTCGGTGCTCGG
CGTTCCGTTGGGCGCGCTGATCGGGGATGCATTGGGCTGGCGCAGCGCGTTCGTGGCGAT
GACGTTGTTCAGTGCGGCGGTGATGCTGCTGCATCTGCGGGTGGTTCCCGCGTTGCCGGT
CAGCACATCGGTGCGCCCGCGTCAGTTCGTGCAGCAGCTTGGCCAGCGCAACCTGCGGCG
TGGCCTGTGGCTGACCGGGCTGCTGGTGTCCGGGCACTTCATCGCCTTCACGTACGTGCG
GCCGCTGCTGACGTCCGTATCGGGCGTGGATGCGTCGTGGATAGGTGCACTGCTGTTTGG
GTACGGCCTGGCTGGCATCGCCGGCAACTTCATCGCCGGGCCGCTGGCTGCGCGCCATCC
ACGGGGCATGCTGCTGGCGATAGCCTCGGGCCTGCTGCTGACGCCTCTGCTGTTCCTGTG
GGTGGGAAATACGCCCTCCGCAGGTATTGCAGTGCTGCTGCTGTGGGGTCTGGCCTATGG
CGGTGTATCGGTGGGCCTGATGAGCTGGATGATGAAGGCGGTGCCGCAGGCCGTGGAGAT
CGCCACCGCGTTGTATGTGGCGGTATTCAACATCGGCATCGCAATGGGTGCGTGGGGTGG
TGGCCGCCTGCTGGATGGCGTGGGCCTGCATGCGAATCTGTGGGCTGCGGCGGTGTTGGC
TGGGAGTGCCCTGCTGATGGCTGCCATCACCCGCAGGTAGATCCACGCCATGCGTGGATT
TCTACCCCGTGCCGACCAAGGTCGGCACCCACCAGAGCAAAGTATGTGCCGACCAAGGTC
GGCACCCACCAGAGCGGAGTATGTGCCGACGAAGGTTGGCCGCTACCCGGAAATGAAACG
GGCGCCTTGCGGCGCCCGTTCCGGTTACATCACCACACCTTGACCCGCTTGTCCGGGGCC
AGGTACAGCTTCTGGCCTTCCTTCACTTCGAACGCCGGGTACCAGGCGTCGATGTTGCGC
ACGGTCAGCGCGCGGAACTGGCCCGGGGCATGCACATCGGTCAGCAGCGAATTGCGCAGC
GCCTGCTCGCGGCTCTTGCTGCGCCACGCCTGGGCGAAGCCGAGGAAGAAGCGCTGGTCC
GGGCTGAAGCCTTCCAGGGTCTGGCCCGGCTTGCCCTGCAGCGACAGCTGGTAGGCATCG
TAGGCGGTACCCAGGCCAGCCACGTCGGCGATGTTCTCGCCCAGGGTCAGCTTGCCGTTC
ACGTGCACGCCGGGGAACGGCTCGTAGCTGCTGAACTGCGCGGCCAGCGCATCACCGGCG
GCGTTGAACTGCTTCAGGTCCTCGGCGGTCCACCAGTTGTGCAGCTTGCCGGTCTCATCG
AACAGCGCGCCGGCGTTGTCGAAGCCGTGGCTGATCTCGTGGCCGATCACCGCACCGATC
GCACCGTAGTTCACCGCGTCGTCGGCAGCGCCGTCGAAGAACGGCGGCTGCAGGATCGCG
GCCGGGAACACCAGGCGGTTCTCCAGCGGCACGTTCATCGCATTGATGGTCTGCGGCAGC
ATCGCCCACTCGCTGTGGTCGACCGGCTTGCCCAGCTTGGCGATGTTGCGCTGGTACTCG
AACAGCTCGGCGCGCTGTGCATTGCCCAGCGGGTCATCACGGCGGATCTCCAGGCCGGTG
TAGTCGCGCCACTTCTCCGGATAGCCCATGCCCACGGTCAGGCCCGTGACCTTGGCCTTG
GCATGCGCCTTGGTCTGCGGCGACATCCACGACAGCGCGTCGATGCGCTTGGCGAAAGCA
GCGATGATGTTCTTCGCCATCTCGTCCGCACGCTCCTTTGTCCTGGCGTCGAAGTGCTTT
TCGACGTAGCGCTTGCCGATCGCTTCGCCGACGGCATGGTTGGCATCGTCCACCGCGCGC
TTCCAGCGGTCGCTCTGCTGCGGCGTGCCGCTCAGCGCGGTGCCATGGAAGGCGAACCGG
GCATCGGCGAACTTCTTCGGCAGGTAGGCGGCGGCACGGTCCAGCGCGTGGAACGCCAGG
TAGTCCTTCCAGGCGTCCAGCGGCTCGGTGGCGACCAGCCTGGACAGGCCGGCCACGGCC
TTGGGCTGCCACACGATGAAGTCCTGCTGGTTGCCCAGCGCGGCCGCATCGAGGAAGGCG
TTCCAGTCCAGGCCCGGCGCCTTTGCATTGAAGTCGGCCTGGGTCCAGGGGTTGGCGCCC
TTGGTCACGTCGTTGGTTTCTTCCTGGGTGGCATGTGCTTGCGCGATCTTCGTTTCCAGC
GCGAGGATGCGCTGCGCCTTGCCGGCCGGGTCGGCGACGCCGGCCAGCTGCAGCATCTGT
GCGATGTAGGCCTGGTACTGCTTGCGCAGTTCGGCCATGCGGCCATCGCCCAGGTAGAAA
TCGCGGTCGGGCATGCCCAGGCCGCCCTGCACCAGGTACGGCGCGGTGCGATCCGGCTGC
AGCATGTCCACCGACACCCACAGGCCGAACAGGCGGTCGGTGTAGAAGTTGGTGGCGTTG
AGCAGGTCGACGTCGGCGCGCAGGTCGCCGCCGAGTGCGCGGGCCAGCCCGGCCTTGTCG
GCGATCGCATCGATGGCCTTCAGCTGCGGCTGCACCGGCGCCAGACCGTGCTGCTCGATG
CCGGCTTCGTCCATGTAGGCGGCGTAGTAGTCGCCGATCAGCTTGTCGTCGCCGCTGGCC
TGGGTGTTGCCGGCGGCCCCTTCCAGGATGGCGCGGGTGTCGGCCAGGGTCTTCTCGGCA
ATGACATTGAAGCTGCCGAAGCGCGAGCGGTCGGCCGGAATCTCGGTGTTCTTCACCCAG
GTGCCGTTGGCGAAGCCGAAGAAGTCGTCGCCGGCGGCGATGCTGCGGTCCATGCCGCTG
GCATCGAAGCCGAAACTGCCCAGCATCGGCTTGGCCGCAGCGGGGGCGGCATCGGCCGGC
GCGGTGGCACCGACGGCCGGGTCGGCCGGGCGGTCACAGGCGGCCAGGGACAGGCTGGCA
ACAATGGCCAGCGCCAGGGTGGGACGGCGCAGCTTGGACATGGACTTCTCTTGCAGCGGA
AAACCCCAAGTCTAATCCGCTCCGGCGCCACTGGCCGCCCCCCTGCGGGGCTCGCCCTGT
GCAGGATCTGGCTGAACGTGCGGATGCGATCTTCACGCCGTCACCGGGGTGGTGCATGCT
GGACCCTCGAGCCCTGCGCGGACACGGGGAGGTGGCCATGCAGGATGGGGTCAGGCGTCA
AGAATGGCGTCCGCCGGCCGTTGAGGTCGGGGACGTGGAGGATTCGTTCGCGCATGAAGC
CAGCCGACTGCACAAGGAACATCAACCGATGCCCGCGCTGAAACGGGCGTTGGCCCGGCC
GCTGCGCGCCATCACCTGGGGCGGTGTGCTGCTGGGCGTACTGCTGGTGACCGGTCTGGC
CCTCATGCTGGTCAACGACCACCACCGCCGCCTGGAAGCGGCGCAGCGGCAGAGCCGCGC
GCTGGCGGTGGGCAGCGAGCGCCTGCTGGCGCTGGAGCTGCGCAACCTGGAGCGGGCCAT
GACCGGCATCGCCGCCGACGCCGCGGAACTGTTCCGCAGCGTGCCGGCACAGGCGCCGGC
CTTGCTGGATGCCTCCATCGGCGGCGTGCTGCGCCGGCACGCCGAACTGCACAGCATCGT
GGTGCTCGACAGCTATGGCCGCGCATTGACGGCCGGCAAGGGCGACCTGCAGTTGCCGTT
GTGGACCGATCCGCAACGGCGCGGCTCGGGCAGCGCGCTGTACATCGGCCCACCACAGCG
CGCCAGCGACGGGGGCTGGGTGGTCCCGCTGGCGCTGCCGATGGCCGATGGGCGCTGGCT
GCTGGCACGGCTGCGCTGTGGCGAACTGCAGCGCATCGTCGGCGGCCTGGATGTCGGTCC
CAACGGATTGGTCTCGATCAGCGATGCCCAGGGCTACATGCTGGCCCGCGTACCCGATCC
GCATGGCACGGTGGGCCGCCGCTATGACCTGCCGCGCCGGGACCTGCTCGGCACGCAGGC
AGTGGTCGAGCTGGGCAGCATGCCCGGCGTTGTCGACGGCGTGCCGCGCATCCTCACCAT
CAGCACGCTCGAACGCAGCCCGCTGGCGGTGCAGGTCGGCCTGGCCGACGAAGATGTACT
CGCACCGTGGTGGCCGTACCTGAAGGCGTCGGTGGCGATCGTACTGGCCTACATCGCGGT
GTTGCTGGTACTGCTGTACGCCGTGCGCCGCAGCACCCGCAGCCAGCAGGCGATGGCCGA
GGAACTGAAGACGGGCCACGCCGAGCTGCGCCTGGCGCACCATGTCGGGCGTGTCTGCAC
CTGGTACGTGGATGAGGACGCCGCGCTGCTGCGCTGGTCGCCGCTGGCCCGCGAGATCTT
TGGGGTACAGACCGACGCCTTGCCGGTCGCGGATTTCTTCGCGCGCGTGCATCGCGATGA
TGCCGCACGCCTGCAGCAGGCCTTTGACCAGGCCTTCGCCGGCAGCGCTGTGCTCGACCA
GGTGTTCCGCCTGGTGCTGCCCGGGGGCGAGGTGCGCTGGGTCGGCGCGCGCGGGCAGCG
GGTGGAAGTGGCCGACAGCGAGCGGCGCATGATCGGTGCGCTGACCGACCTGAGCGAACG
CTATCAGGCGCGCGAGCAGATGAGCGAAGTGGAACGCCGCTTCCGCCTGCTGTTCGACCG
CAATCCTGCACCGTTCTGGGTGTTCGACCCGGATACGCTGCGCTTCATCGAGGTCAACGA
CGCTGCAGTGCGCCAGTATGGCTACAGCCGCGACGAGTTCCTGGCGATGAGCATCCTCGA
CATCCGCCCGCGCGAAGGCTGGGACGAAGTGCGTGGTGCCATCCAGCGGGCGCAGGTGGG
CGATCCCCCCGACGCGACCGTGCGCCTGCACCGGCGCAAGGACGGCAGTGTGTTCGAGGT
GCGCGCACACCTGTCCAAGCTCGACTTCGACGGACAGCCCGCGTGCCTGGTGCTGGCCGA
GGATGTCAGCGAGCGGCTGGCCTACGAGCGCGACCTGGCCTACCAGGCACGGCACAACCC
GGCCACCGGCCTGCTCAATGTGCGCGCCCTGACCGAACAGCTGGACGAGCAGGAGGAGGG
CTACACCATCGCCTTCGTGCAGCTGCGCGGGCTGCAGCTGGTGGCCGATACGCTGGGCCG
CGAGATCGGCGATGCGGTGCTGCAGTCGATGGCGACCCGGCTCGGGGGCCTGGGCGCACG
CTGTGGCACGCTGGCGTTCCAGCCGGCCGAGGATTTCGTCTTCGCCATCGGTGCCGAGCA
CGATACCCAGCGCGTGCTGGACGACCTGCTGCAGATCGTGTCGGCGCCGATGCGCGGCAA
GGACTCGCTGCACCAGTTCGAGCCGCGCATCGGCGTGGCCGTGCACATCGCTGGTGACGG
GCACACGGCCGAGCAGGTGATCGGCATGGCCGCGCAGGCCGCGCATGCGGCGCGCGCCGA
GGGCAACGTGGTGGTCTGGTTCGACGCGGCCGTGACCACGCGCCTGGCCGACCGCCTGCG
CCTGGCCGGGCGCATCCATGCCGCCATCGACAACGAATTCCAGCTGTATTTCCAGCCGAT
CCGGCATGCCGGCGATGGCAGCCCGGCAGCGCTGGAGGCACTGCTGCGCTGGCCGCAGGC
CGATGGCAGCTTCATCCCGCCCAACGAGTTCATCCAGCTGTGCGAGGACACCGGGTTGAT
CCTGGCACTGGGCCGCTGGGTGATCCGCGCGGCGGCGAAGGCGCAGCGCCGTCTGGTCGA
GGCCGGGTGGGGTGAGTTGCCGATCGCGGTCAACGTGTCGGCGGTTCAGTTCTTCAACAG
CGACCTGGTGGCCGAATTCACCCGTGCCCAGCAGGATTTCGGCCTGGCCCGTGGCGCGCT
GCACGTGGAGCTGACCGAGAGCAGCCTGATGCGCAAGCCGGCACAGGCGATGCAGACCAT
GCAGCGCCTGCACGAGCAGGGCATCCGCGTGTCGCTGGATGATTTCGGCACCGGCTATTC
CAGCATGTCCTACCTGCAGCACCTGCCGCTGGACATCCTGAAGATCGACCGCAGCTTCGT
CGCCGACGTGGAAACCAATCCACGCAATGCCTCGATCTGCCGCGCGCTGCTGTCGCTGGG
CCACAGCATGGGCCTGACCATCATCGCTGAAGGCGTGGAGACGCCGGGGCAGCTGGACTG
GCTGGCTGCGCATGGCTGTGACCAGGTGCAGGGCTACCTGTTGGGGCGGCCGGCGCCGCT
GGAACAGATCATCGACGCGCTGGATGAGGTTCCCGCCTGATCGGGTTTCGTATGTGCCGG
CCAGCGGCCGGCACTACCCGACCGAAGCACGACGGGGCTTCGTATGTGCCGGCCAGCGGC
CGGCACTACCCGACCGAGGCATGACGGGGTTTCGTATGTGCCGGCCGGCGGCCGGCACTA
CCCGACCGAAACATGACGGGGTTTCGTATGTGCCGGCCAGCGGCCGGCACTACCCGACCG
AAGCATGACGGTAGTGCCGGCCGCTGGCCGGCATTCGCCCAGGACCGGGATGTGTCTGAT
TGCCGACCAGCGCCAGACTCGGCTACACCCCGGCGTCCACCAGATGGTCGATGAAACTGC
GCACCTTCGGTGCCAGGTGGCTGCGGCTGGTATAGACCGCGAAGATGCCGATCGGCGAGG
CCTCCCATTCCGGCAGCACGCGCACCAGGCGGCCATCGGCCAGCGCGTCTTCCAGCAGGA
AGTCGGGCTGCAGGATGACGCCCATGCCGGCGATCGCCGCTTCACGCAGCACGTCGCCGT
TGTTGGCGTGCAGCAGGCTGTTCACCGCTACTTTCACTTCGCCGCCCGGCCCCTGCAGCG
GCCAGTGGTCACCGGCGGCCCAGTAGCTGTAGCCCAGGCACGCGTGCGCCTGCAGGTCCT
GCGGGGTCTGAGGGGCGCCGCGTGCGGCCAGGTAGGCCGGCGCGGCGCACAGGCTCACCC
GCGATTCGCCCAGGCGGCGGGCGATCAGGGTGGGGCCCGGCTCGCGGGTGATGCGGATGG
CCACGTCGTAGCCTTCCTCGACCATGTCCACCAGGCGGTCGGACAGGGCCAGGTCCAGTT
CCACCTGCGGAAAGCGTTCGCGGTAACTGGCCAGCAGTGGACCGAGGCGGGCGATGCCCC
AACTGACCGGTGCATTGATGCGCAGCATGCCGGAGGGCTCCAGCGCCTGCGCGCCGATGC
TGGCCTCCAGCGCGTCGAACTCGGCCAGCAGGCGCACGCATTGGGCGTAGTAGGCGGCGC
CGGTGCTGGTGGGGCTGACCCGCCGCGTGGTGCGATGGAGCAGGCGGGTGGACAGGCGCT
TTTCCAGTGCGGCGACCTGGCGGGTAACGCCGGCGGTGGACATGTCCAGGGCCTGGGCGG
CGGCGCTGAAGCCGTTGCGCTCGACCACCACCACGAACACGCGCATCGCCTCAAGGGTGT
CCATTGTTGCGCCTTCTGAAATAAATACGGTCAATCGATCGTATTTATCGGTGCGTGAAG
GCGCAATAACCTGAGCCCACTCCCTTCAAGGTGCTTTCCGATGCACGCCACGACCGCTCC
TGTTTCGCCGCTGGCCCCGTATGGCGCCACCCTGCTGCGCCTGGCACTGGGCGTGCTGTT
CCTGGTCCATGCGCTGACCAAGCTGCTGGTATTCACCCCGGCCGGCACGGCAGCATTCTT
CGAGTCGCTGGGCCTGCCCGGCGTGCTCGGCTACCTCACCCTCGGCGTCGAGCTGGTGAT
CACTGTCGCGCTCCTACTGGGCATCTATGCGCGCTGGGTGGGCCTGGTCGGCGTGCCGCT
GCTGCTGGGCACCATCGTCACCGTGCACGGCGCCAACGGCTTCGGTTTCGCCAATGCCGG
CGGCGGCTGGGAATACCCGGCGTTCTGGGCGCTGGCGCTGGTGGTGCTGTTCCTGGTCGG
CGATGGCAAGTGGACCCTGCGTTCGCGCTGATCGCCGCCTGATCCTGCAACTGGAGAATT
CCATGTCCCGCCTGCCTTCGCTGTACATCTCCCATGGTTCGCCGATGACCGCCCTGCATC
CGGGCCAGGTCGGTGTGCGCCTGGCCGAGCTGGCGCGCGACCTGCCGCCGCCGCGCGCCA
TCGTGACGGCCTCGGCGCACTGGCTGGGCCGGCAGCCGCTGGTCGGCGCACATCCGCAGC
CGCCGACGATCCACGACTTTGGTGGCTTCCCGCGCGCGCTGTTCGAACTGCAATACCCGG
CGCCGGGTGATCCGGCACTGGCCGAAGAAGTGGCCGGCCGCATCGCCGCCGCAGGCCTGA
CAGTGGCCATCGACCCGCAGCGTGGCCTCGACCACGGCGCGTGGGTACCGCTGCGGCTGT
TGTTCCCGCAGGCCGACATCCCGGTGGTGCCGGTGTCGATCCAGCCGCTGCTCGGCCCCG
AGCATCAGTTCGCGCTGGGCCGTGCGCTGGCGCCGCTGCGCGAACAGGGCGTGCTGCTGG
TCGGCTCGGGCAGCATCACCCACAACCTGCACGACTGGGGCGACTACCAGGACGGCAAGG
AAGCGCCATACGTGCGGCCCTTCATCGAGTGGGTGGAGCAGCGACTGGCCGCTGATGACC
GCCAGGCGCTGTTCGATTACCGCCGGCAGGCCCCGTTCGCCGAGCGTGCGCACCCGACCG
ACGAGCACCTGCTGCCGCTGTTCTTCGCGATGGGAGCGGCCGGCGAGGGCGGTTTCGGCG
CACGCCGCATCCACGCCGGCATCGATGCCGGCTTCCTGGCCATGGATCTGTACCGGTTCG
ACGGGGCATGAGCCGGGGCTGACGCGCGGCGGCCCCGGCCGTCGCGGTCAGGGCCGCATG
TGGTAGTTTTTTCCGGGTTTCCGGCGCTGGCCCTCGTGCCTCCCCACGCGCCGCTTCCTG
GAAGAAGCATGCATACCATTGAAGTCGTCCTGGCGATGCTGGTGGCCGTTGTCGCCAGCG
GCTACCTGGTTCGCGTCCTCCCGTTCTCGCTGCCGTTGCCGCTGGTGCAGATCGGCCTGG
GCGCGGTGATCGCCGGCGTGTTCAACCGCGGCCATGCGCTGGAGCCGGAAGTGTTCTTCC
TGCTGTTCCTGCCGCCGCTGCTGTTCCTGGATGGCTGGCGCATTCCCAAGCAGGGCCTGT
TCCGCGACAAGGGCGCGATCCTCGAACTGGCGTTCGGCCTGGTGGTGTTCACCGTGATCG
GCGCCGGCCTGCTGATCCACTGGATGATTCCGGTGATGCCGCTGGCAGTGTGCTTCGCGC
TGGCGGCCATCGTCTCGCCGACCGACCCGGTGGCGGTCGGGGCGATCGCCTCCAAGGCAC
CGATCCCGAAGCGCCTGATGCACATCCTGGAAGGCGAGTCGCTGCTCAACGATGCGTCCG
GCCTGGTCTGCTTCCGTTTCGCGGTGGCCGCGGTGATGACCGGCTCCTTCTCGCTGGCCA
CGGCCTCGCTGACCTTCCTGTGGGTGGCGGTGGCCGGCCTTGCCGTGGGCGTGGCGGTCA
CCCTCGGCGTGTCCACCTTCCAGCGCTGGTTGTGGCGCCGCTTCGGCGAAGAGCCGGGTG
CGGCGATGCTGGTCAACCTGCTGATTCCGTTCGCGGCCTACCTGCTCGCCGAAGAAATCC
ATGCCTCGGGCATCCTCGCTGCGGTCGCCGCCGGTATCGCGATGAGCTACGTCGAGCTGA
CCGGCCGTGTCTCCGGCAGCATGCGCGTGCAGCGCGCGGGCGTCTGGAACATGCTGCAGT
TCAGCTTCAACGGCATCATGTTCGTGTTGCTGGGCGAGCAGCTGCCGGGCATCGTCGAGC
GCGCCACCACCACCATGAACGAGTCCGGCCACCAGAGTGCATGGTGGCTGCTGGTATACG
TGGTGGTGATCAACCTGGCGCTGATCCTGCTGCGCCTGCTGTGGGTATGGCTGTCGCTGC
GCTGGAACCTGCTGCGCGCGCGCCGCCGTGGCCTGGAGCGGGGCGAGGCGCCGAACTGGC
GCATCGTGGTGGCGACCTCGGTGGCTGGTGTGCGCGGCGCGATCACCCTGGCCGGTGTGT
TGACCCTGCCGCTGTTCCTGCCCGATGGCAGTGCGTTCCCGGCGCGCGACCTGGTGATCT
TTCTGGCCGCGGCGGTGATCCTGTTCTCGCTGATCGGCGCCAGCGTGGCGCTGCCGCAGC
TGCTGAAGGGCCTGCAGCTGCCAGCCGATTCGGGCGAGCGCAAGGAAGAGGACCTGGCAC
GCAAGCTGTCCTCCAAGGCCGCGCTGGCCGGGGTCGAACGCATGCGCCAGCAGCTGGTGA
TGAACCAGAACACCGAGAACGTGCAGCTGTACAACGATGCTGCCTCGCGGGTGAGCCTGC
TGTACCAGCGGCACCTGGAGAAAGACAACGACGGCCCCGACGTGGACCCGGAGAAGGTGC
GGCGCATGGAGCTGGGCTACCGCCAGCTGCGCAGCGCGGGCCTCAATGCCGAGCGCGAGG
AACTGTTCCGGTTGACCCGGCGCGGGGTGATCTCCGATGAGATCTCGCGGCGCCTGATCC
GCAACCTGGACCTGCTGGAATCGCGCAAGCGCGAATGACGCCTGGGACCGGGCGTTGCTG
ACGCTGACGCCTATTCCGCCCTGCCATGTAGAGCCGAGCCCGTGCTCGGCTGCGCTTGCT
TCAGGCGTCATGAACCCGGAACGAAAAGCAGCCGAGCACGGGCTCGGCTCTACATGCCGG
TGCCGGTTATTCCGGCTTCTGGTCCAGGAAATACACCTCGACCTTGCCCTTGACCTTGAT
GGTCATCGGGTTGCCGCGGCGGTCGCGGGCCTTGCCGGCCTGCACGCGGATCCAGCCTTC
GCTGACCGAGTATTCCTCGACGTTGTCGCGCTCGACGTCGTTGAAACGCACGCCAACGCC
GCGCTCCAGCGCCTGCGCATCATGGAAGGGGCTGGCCGGGTTGATCGCCAGGTGGTCGGG
AGGGGTATCGCTCATCGCTTCATTCACAGTGACGGCCACCAAGGCCGGCTTCAGCGGCAC
AGGATAAACCGTAGAATGCGGGCCTGCCCCAGAGGACGTTCCGCCATGCCCGACAACAGC
GACTATTTCGACTTCGAGGAAGACATCCACGACTTCGACGAGGAGGGCTTCGAGGCGCGG
GTCTGGAACCTGCTGGTGCTGATCAACCCGGGCGACGAAGAGCTGGCCCTGCAGCAGTTC
AACCGCTGGCGCGAGCACCTGTCCGAGGACGGGCAGCCGCTGGAAGCGGACAGCGACTGG
CTGCCGGCCCTGTTCACGGCCATCGCCTGGCAGTCCGGTTTCGATGTGGAGCGCGATGAC
CTGGAATCGCTGCAGTCGGCGGTGAACGAGCTGTCGGCGCGCTTCAACCTGCAACTCGAC
TGGGGCGGCGACCTGGACGACGAGGACTTCGCCGAGGGCCTGGACGGCGTGCAGCTGATG
TCCACCGCCTTCGACCGCCTGCGCGAGCACAACTACACGCTGTGGAGCGTGGATGCCGGC
AGCGACGGCTTCACCGGCGTGATGGCGCTGACCCGCGACGACGACGCGATGCTGGCGCTG
TGCTCGCTGCTGAACGTGGAAATCCGGCTGGGCAGCGACCCGTTCTGAGCGATGGGCCGA
TCCGCCGGGCACGACCCGGCGGGGACGATCTGCTGGGCGCGGCCTACGGCCGGTACTGCG
CCCTGGCGTTGGCAATCACCGCTTTGACCAGGTCACGGTCGGTGTGCCGGGAAATCGCCC
GCGCACCGAGCGCTATGGCCTGTGCGCGCAGCTCGGCAGTGACGTCGTAGTGAGCACCGC
TGGCCTTGTTCTGGAAGGCCCGCGGGGGAATGCCGAGCTGCGCCGCCATCGCGTGCAGCT
CGGCCAGGGTGTCGGCCATCAGGTGCGCCCAGCGCTGTCCGCGCCAGGGATGCACCGCGT
CATCGACGTAGACCGTCACCGCCGCGGCCGGTTCAGGCCTGCGGCTTGCTGTCGCTGTCA
GCGGCCGGGGCGGCCTCGGCAGCAGCTTCTTCGGCCGCGTCGCCTTCGACGGCTTCGCCT
TCTTCGCCTTCTTCGCCCTCAGCGGCGTCGACGCCTTCGAATTCGGCAACCAGCTTGTCC
AGGTATTCGTCAGCGGTCTGCTCGGATTCGGCAGCCAGGGTGTCCAGCAGCTTCTGCAGC
AGTTCGGAGTACTCCAGGTTGACCTTGCGGCCTTCCTTCTCCTGCACGTTGGCCAGGTGC
TTGAGCATGGCCAGCATCGGCACCGGGTTTTCGGCGTTGCCCATGGTCTGGCCGCCGATG
GCCAGCAGCCACTCACGGCCCTGCAGGCCGATGGCCGCTACCACCTGGCCATCTTCGTTG
GTCAGCACGGCATGGTTCTGCACCTGCTGCTGGGCATTCAGGCGGAGGAACGGGCGCTTG
GCCTGCTGCTTCTTGCGCTTGTCGCGCTTGGCCTTGGAGTTCTGGGACATGGGGGTGAAA
TCACCTGGAAACGGAAAGACCGCCATTGTACCGGCCGCACGCAGGCGGGGTCAGATCCCT
TTCCATGGAAAAGGGATCTGACCCCGGTTCAACGTGCCACGGGCGCGGCCTCACCTTGCG
CGGCCTGCACGTCCGGGTCGGCGGTCGGCGCCGACAGTCCCACCTGCGGGCCGGCACCGG
CCAGGGCGGCCGCTTCGGCGGCCTGGGTCATCACCACGATGCTGATGCGGCGGTTGATCG
GGTTCTGCGGGTCGGCCTTGTCGAACAGCACCGACGAAGACAGGCCGACCACGCGGGTGA
TCTTGCTGTCCTCCAGGCCACCGTCCACCAGCGCACGCCGTGCGGCGTTGGCACGATCGG
CGCTCAGCTCCCAGTTGCCGTAGCCGCGCGCGGCCGAATAGGCGGTGATGTCGGTGTGGC
CGGTCAGGCTGATCCGGTTCGGCACGTGGTTCAGGTAGTTGGCCAGCTCGTGCAGGATCT
GCTGCGTATACGGCTTCAGCGTAGCGCTGCCGAGGTCGAACATCGGCCGGTTCTGCTTGT
CCACGATCTGGATGCGCAGGCCTTCCGGGGTCAGGTCCAGCAGCAGCTGGTCCTTGAACG
GCTCCAGTGCCTGGCTCCTGCTGATCGCTTCCTGCAGTTCCTTCATCAACGCTTCCAGCT
GCTGCTTGTCGCGCTGCTGCTGGTCCACCGGCTGCGGCACCGCTTCCTTCTGGTTCTGGA
AGGGATCGTTGCTGCTGCCGCGCGAGATGTCGGTGGCACCACCCAGCTTGATCATCGAGG
TGCTTGCGCCGCCCGGGCCGGCCATGCCGGGCGCCGGCGTGGCGTTCTGCCCGCTCAGCG
GGCTGGGGTTGCGGAAGTACTCGGAAATGGCCGCACGGTCGTTCTTGTTGGTGGTGGCCA
TCAGCCACAGCACCAGGAAGAACGCCATCATCGCGGTCACGAAGTCAGCATAGGCCACCT
TCCACGAACCGCCATGATGGGCGGCGTGGCCGGCCTTCTTGACCCGGCGGACGATGACAG
TGGGCTTGGTCTCGGCCATGGTTTACTTGACCGTCTTCAGGTGCTGCTCGAAATCGGAGA
AGGCCGGGCGCACGTTCGACGGCAGCGTCTTGCGGGCGAATTCCAGCGCGATCTTCGGGT
TGTAGCCGCGCAGGCAGGCCAGCAGGGCGGTCTTGACCGATTCATAGATGCGGCTGTCCT
GCTCGGCGCGTGCCTCCATTGCTGCCGCCATCGGGCCGACGAAGCCGTAGCCCAGCAGGA
TGCCGAGGAAGGTACCGACCAGCGCGCCGGCCACGTGGCCACCGACCTCGACGATGTCAC
CGCCGATCGAGCCCATGGTGATGACGATGCCGAGCACCGCCGCGACGATGCCGAAACCGG
GCAGTCCGTCGGCGACCTTGGTCAGCACCTGCGACGGCGCCATGGCCTCGGCGTGGTGCT
TTTCCAGTTCCAGCTCCAGCAGCGGCTCCAGCTCGTGCGGCTCGATGTTGCTGCCGATCA
TCAGGCGCAGGCAGTCGGTGATGAAGTCGATCAGGTGGTGGTCGGCCTGCACCTTGGGGT
AGTTGGCGAACAGGGCGCTCTCGGCCGGCCGCTCGACATGGTCTTCCAGGGCCATGAAGC
CTTCGCGGCGGGCCTTGTTGAGCAGTTCATAGAGCAGGCTGAGGACATCGATGTAGTCCT
GCTGCTTGTAGCGCGGGCCCTTGAACACGCCGACCATGGCCTGCAGGGTCTGCTTGACCG
TCTTGGCCGGGGTGCCGACCAGGAACGCACCCAGTGCGGCACCGCCGATGATGACCAGTT
CGTAGGGCTGCCAGAGGGCACCCAGGCGGCCGTGGGCACCGAGGTAGCCCCCGATCACGC
TGATGATGACGACCAGGAATCCAACGATGATGAGCATGGGGCGACGCAAGGAGAGGGGAT
ATCTCCTTGTCGGCCCGTCACCCGGTTTTCTGAAGAGGGAATTCTGTGAAATCGGTCAGC
GGGGTGTTTCAGCCCGCCACACCGCTTTCCGCGCCGCCACGCTGCAACGGGTCGGGCCAG
GGCTCGCCATTGCCGGTGAACGAAAGTGAGACGGAGTTCAGGCAGTGGCGCTCGTAGGTG
GGCGGCGGACCATCCGGGAATACGTGGCCGAGGTGGCTGCCGCAGCGCGCGCAGGTGATC
TCGGTGCGCACCATGCCATGGCTGGTATCGCGGATCTCGCGCACGTGCGCCGGGTCGAAC
GGGGCGAAGAAGCTGGGCCAGCCGGTGCCGGAATCGAACTTGGTGCTGGAGCGGAACAGC
GGCAGCGCGCACAGCCGGCAGCAGTAGACGCCCTCGCGCTTGTTGTCCAGGAACACGCCG
CAGAACGGCGCTTCGGTACCGTGCTGCAGCAGCACGCGGCGCTCTTCGCTGCTGAGGCCG
GCGATCAGCGCCTCGGTCTGGGTGGCAGTGGGGGGCGTCAGGTCGAAGGCAGTCATGCCG
GCTCTCCGTGGGGTCGATGGCCTGGGGATGCCGGAAAACGTGGGGGTGCCGGCGCGCGCT
TGCAAGTGTGACGGCCGTTCATGGGCGGCACACAGGTGCAGGCGCAAGGTAAATGCGATC
CACGCCGGAGCGTGCCATGAAACCGACCCTTCCCCTGCTGCTGATGGCCCTGTTGCCCAC
GTTGGCGCTGGCCCAGGTGCCTGCTGCCGACCCGACGGTCACCCGCAGCGCGACCACCGT
GGCTCCGGCGCCGGTGGTACCGCCGCCGCAGGCCGCACGCCCCCAGCCGCAGGTGCTGCC
GTCGCCGCAGCCGGCGCAGCCGATCAGGTCCACGGGTCCTGCCCGGATTGCGCCCACCCC
GGCGCCGAGGCCGGCCGACAAGGTCTATGACCGCAATGGCCGCATCGTGCCTGGCGTGCG
CCCGGCTGGCCCGAACCGGGTGTTCGATTCGCGTACCGGCCGCTATTACGACAGCGTGCC
GGCCGGCGATGGGCAGCAGATCAAGCGCTGACCTCGGATGCCAGGCAAGGGTGGCAGCTT
CCACACACTGCACGGCCTGAACGCACGAAAACAACATCCTGCCGATCACTGCTTTTTCGC
CTGCGATTAACCGTGCCGGGACCACCGTGGCCCTGCGCCGGCATTCCGCCGCCGCATGTC
CTTTGTCCACTGGATCGCGATCATGAAAAACCAGCAGAACCGTCATCCCGGCAAGGAACC
GCAGGGCCGCAACCCGCAGCAACAGCAGCAACAACAGATGGAACCGCAGCAGCCGCACAA
GGGTGGCAAGCAGCAGGAACAGCGCTCGCAGAAGCATCCGCAGCAGCGCTGACTGGCGAC
ATGACCGGGGTCAGAGCCCGCTGCGCGGGATCTGACCCCTTGCCTGACCCCGACCGGGGC
CGGATCCCGCAACGCGGGCTCTGACCCCAACCTGCGACCGCCTCAATCCGGAATCGGCAG
GCTCAGCGTTTCCTTCACTTCTTCCATCACGATGTAGCTTTTGGATTCACGCACATGCGG
CAGTGTCAGCAAGGTGCTGCCGAGCAGCTTGCGGTAGGAGGCCATCTCACTGATCCGCGC
CTTCAGCAGGTAATCGAAGTCGCCCGAGACCAGATGGCACTCGAGCACATTGGGCAGCTT
CAGGGCGGCGCGCCGGAACTCTTCGAAGATGTCACCGGACTTGTAGGCCAGGCTGATCTC
CACGAATACCAGCAGGCTGGCCTTCACCGCCGCCGGGTCCAGGTGGGCGTGGTAGCCGGT
GATCACCGCTTCGCGCTCGAGCCGGCGCACGCGCTCGGTGCACGGGGTGGTCGACAGGCC
GACCCGCTCACCCAGTTCGGTGAAGGAAATACGGCCCTCCGCCTGCAGGATGCGCAGGAT
CTTGCGGTCGATCTTGTCCAGTTCGCGGGTACGGGTGGCCATGGCCGTCAACCTTGGGGA
ATGAATTGCAGGAGAACATCCTGCCGGTTGATTTCAAAACAGGCAAATCAACTGGGAATG
GCTGTCTATACTTCCCCAATTATGGTCCCGGCACGCTCCAGTGTAGGGAATGATCGGGTT
GGAGAAGTCCCATGCGAGTTCTAGTCCTCGGCAGCGGCGTGATCGGCACCACCAGTGCCT
GGTACCTGCGACAGGCCGGGTTTGAAGTCACGGTCATCGACCGCCAACCCGGCCCGGCGC
TGGAAACCAGCTTCGCCAATGCCGGCCAGCTGTCGTTCGGCTACACCTCGCCGTGGGCCG
CCCCGGGCGTGCCGAAGAAGGCCATCGGCTGGCTGTTCGAGAAGCACGCGCCGCTGGCGA
TCAAGCCGGGCATGGACCTGGCCCAGTACCGCTGGCTGTGGCAGATGCTGCGCAACTGCA
CCCACGAGCGCTACGCGATCAACAAGGCGCGCATGGTGCGCATGTCCGAGTACAGCCGCG
ACTGCCTGAACGAGCTGCGCGCGCAGATCGGCATCGAGTTCGAAGGCCGCGACCTGGGCA
CCACGCAGCTGTTCCGCACCCAGCAGCAGCTGGATGCCTCCGCGCAGGACATCGAGATCC
TGGCCCAGTACGGCGTGCCGTACGAGGTGCTGGACCGCGCCGGCATCATCCAGGCCGAAC
CGGCCCTGGCCCATGTCGACGGCCTGGTCGGCGCGCTGCGCCTGCCGCGTGACCAGACCG
GCGACTGCCAGCTGTTCACCCGGCGCCTGGCGCAGATGTGCGTGGACGCCGGCGTCGAGT
TCCGCTTCGACCAGGACATCACCGGCCTGGAGTTCGAGGGCGACCGCATCACCGGCGTGC
GCATCGACGGCAAGCGGGAAACCGCCGACCGCTTCGTGGTCGCGCTGGGCAGCTATTCGC
CGGCGCTGGTCGCACCGCTGGGCATGCACCTGCCGGTGTACCCGCTGAAGGGCTATTCGC
TGACCCTGCCGATCACCGACCCGGCGATGGCGCCGACCTCGACCATCCTCGACGAGAGCT
ACAAGGTGGCGGTGACCCGCTTCGACGACCGCATCCGCGTCGGCGGCATGGCCGAAGTGG
CCGGTTTCGACCTGTCGCTGTCGCAGCGTCGTCGCGAGACCCTGGAGCTGGTGGTCAGCG
ACCTCTACCCGAAGGGCGGCGACCTGTCGCGCGCACAGTTCTGGACAGGCCTGCGCCCGG
CCACGCCGGACGGCACGCCGGTGATCGGCGCCACGCCGTTCCGCAACCTGTACCTCAACA
CCGGCCACGGCACCCTGGGCTGGACCATGGCCTGCGGCTCGGGCCGTTACCTGGCCGACC
TGATGAGCGCGCGCCAGCCGCAGATCAGCACCGAAGGCCTGGATATTTTCCGCTACGGCC
AGTACGGTCACGCCCCGCAACATGAGAACCGCACATGCGTCCTGCCCGCGCGCTGATCGA
TCTGGGCGCCCTGCGCAGCAATTACCGGCTTGCCCGTGAACTGGGCGGTGGCAAGGCCCT
GGCGATCATCAAGGCCGATGCCTATGGCCATGGCGCGGTGCGCTGTGCACAGGCGCTGGA
AGGCGAGGCTGATGGTTTCGGCGTGGCCACCATCGAAGAGGCGCTGGAACTGCGCCAGGC
CGGGATCCGTGCGCCGATCCTGCTGCTGGAAGGCATCTTCGAACCCAGTGACATGGCGCT
GGTGGCCGAGCACGATTTCTGGTTCGCGGTGGGCTCGCCGTGGCAGCTGGAAGCGCTGGT
TGCATTCGACAGCCCGCGCCCGCTGACCGTTTGGCTGAAGCTGGACAGCGGCATGCATCG
CCTCGGCCTGGACGTGGACAGCTTCCGCGCCGCGCATGCACGCCTGTCGGCGCTGCCGCA
GGTCGAGCGCATCGTGCTGATGACCCACCTGGCGCGTGCCGACGAGCTGGACAGCGAACG
CACCCATGAACAGGCGGCGACCTTCGCGCGCGCCATCGACGGCCTGGATGGCGAGACCAG
CGTGTGCAATTCGCCGGCACTGCTGGGCTGGCCGGATGTACGCAGCGACTGGGTGCGCCC
GGGCCTGATGCTGTACGGCGCCAATCCGCTGCCGGACAACACCGCGCTGACCGAGCGCCT
GCGCCCGGTGATGACGATGCAGTCGAAGGTGATTGCCGAGCGATGGATCGAGGCCGGTGA
GCCGGTGGGCTATGGCGCACGCTTCGTGGCCAAGGCGCGCACCCGCGTGGGCGTGGTCGC
GCTTGGCTACGCCGACGGTTATCCGCAGTTCGCCCCCAACGGCACGCCGGTACTGATCGA
TGGCCAGCCCGGCGTACTGATCGGGCGCGTGTCGATGGACATGCTGACGGTGGACCTGAC
CGCGCATGCGCAGGCCGGCATCGGCAGTGTGGTGGAACTGTGGGGTTCTGCGCCGACGCT
GTCGGAACTGGCGCCGCGCTGCGGCGTGAGTGCCTACCAGCTGCCGTGCGCGGTCAAGCG
CGTGGCGAAAGTCTACGTGTAGAGCCGAGTCCGCGCTCGGCTCTGGTAGCAGCCGACCTT
GGTCGGCACCGTGCAATGCGTGTCGACCAAGGTCGACACCTGCCGGTGGGTAGAGCTGCC
CGGAATCATCGTGCAGCAGTAGCCCGCGTGCTCAGCTCGCGCTTCACCCAGTCGTCGATC
AGGCGCTTCTCGTAGCGCAGCGGATCGCTGTCGCTCTTCAGCCCCAGGTTGTGCAGGTAG
CCGGTGTCGCTGAGCTTGGCTTCGCCCTCATCGACGATGCGACCACTGGCGTCCTTCAGC
GTGTACTGCAGGGTGATCCGCGGCGGATAGATGTCGCGCATGATCCGGATGTCGCTGCCG
CGCGGGCCGTGCCAGGGCTCGTAGTCGCCGGCGCGCTTGATGTCGACCAGGGTCACGTCC
AGGGTCTGCCCGGGCTGCAGCGGCTTGGCCGCCGTGGTCTGCACGTAGCTGGCCAGCTGC
TGCACCCAGTTGCCGCGTTCGGCCTCGAAGCGGTTGGTGCTCTGGCGGATTTCGGTGAAT
CCGGCTGGATCGTCCCACTTCACGCTGACCGGGCCATTGGCCTGCAGCGCGCGGGGCGCA
TCCGGATCGGTGACGGCGCGCGGCGCGGCGTTCGCGCTGCCCGCCATGAGGGCGCCTGCC
AGCAGCAGGGCAGTGGCCAACGAGCGGTTCATGACGGTCTCCTGCGTCCCATCGACGGGG
ACGATGCGATTTATAGATCGAGTGTGATCCCGCTTTCCAGCCACCGCAACGGCCGATTGC
GACACCGACAAGAGCGGTTGCCGCCAATTCATCGTCGTCAACCATGACTGACGGCGCTTG
ACGCTGTGAATACGCGCTTTGGAAGATGCTGTGCTTCCAATCCGGCCCGTCCAGACGCCC
TTGTCCACACTGCCGCCCCTCGTGGAGCGCCCACCGATGATGGTGCAGGCGCCCGAACCC
GACCTGCATCATGGCGTGCTTGAGCGCATCAACGCTGGTTTCTGCGTGATCCAGGTGCTG
TTCGAGGGCGATCGTGCGGTCGACTATCGTTTCCTCGAGGTCAACGATGCCTTCGAGCGC
CACACCGGGCTGAAGGATGCGCGTGGACAGCGCATGACCGAGCTGGAACCCAACCATGAG
CAGGACTGGTTCCGCATCTACGGCGAGGTCGCACGCAGCGGCCGTCCTGCCCAGTTCGAG
ATGGAAGCGCGTGCGCTGGGTCGTTCGTTCGCGGTCGATGCGGTGCGCGTGGGCCGGCCG
GGCGAGGACAAGGTCGGCATCCTGTTCTTCGACATCACTGCACGCAAGCAGATGGAAGTG
GAGCTGGGCGAGAGCGAAGCGCGCTTCAGCGCGCTGGCCGACGGCCTGCCGATGCCGGTG
TGGGTGCTCGACGAGCGCGGCCATGCCCGTTTCGTCAACAGCGCCTTCAGCGAGTTCTTC
GGTGGCGACGAGACGCGTGTGCCGGAAGATGTCTGGCGCGGCCTGGTGCATCCGGACGAT
GCGTCGGTATTCGAATACGAACTGCAGGAAGCGCTGAAGGCGCAGCGTTCGATGCACGCG
CTGGTGCGTGCGCGGCGCGCCGATGGCCAGTGGCGTTGGCTGGAGATGAACGCACGCCCG
CGTTTCTCGCGGATGGGCCGCTTCATCGGCCTGGCCGGCAGCAGCCCGGACGTGACCGAA
CGCCGCGAGATCGAACTGGCCCGCGAGGAACTGCTGCAGTCCGAGCGTGCCGCGCGCAGC
GCTGCGGAGAACATGGCGCGGCTGAAGGACGAGTTCCTGGCCACGCTGTCGCATGAACTG
CGTACGCCGCTGACCACCATCCTCGGCTGGAGTGAGCTGCTGCTGCAGCGCGTGGACAAC
ACCAGCCCTCTGTACAAGGGCCTGAACGTGATCGCCAACAGCGCCGGTGCGCAGAAGCGG
CTGATCTCGGACATGCTGGACCTCAGCAGCATGCTGCTGGGCAAGGTGCAGCTGGAGGTG
GAAGTGCTGGACCTGCGCACGGTGCTGGGCGAGGCCATCGGCGCGCAGGAACTGGTGGCC
GAAGGCAAGGCACTGGACGTGCACCTGCAGCTGCCCGAACAGCCGAGCCTGGTGCTGGGC
GATGCCACGCGCCTGCAGCAGGTGTTCTGGAACCTGCTCTCGAACGCGATCAAGTTCACC
CCGGCTGAAGGCCGCATCGACCTGCAGCTGCGTGCCGACGGCAACCACTGGGAGATCACC
GTGCGCGACACCGGTGATGGCATCGCACCCGAATTCCTCAATCACCTGTTCAGCCGCTTC
CGCCAGGCCGATGGCACCACCACCCGGCGCCACGGTGGACTGGGACTGGGCCTGGCGATC
GTGCAGCAGCTGGTCGAACTGCATGGCGGCACGGTCGCCGCGGCCAGCGAGGGGCACGGC
CATGGCGCTACGTTCACCGTGCGCCTGCCGCAGCACCTTCCCGATGCCGAGCGGCGCCCG
CTGCGCGAAGTGATCAGCGGGCCGATCCTGGAACCGGTGATCGTCGAGCCGTATCCGCTG
CGCGGCATGCACGTGCTGGCGGTGGAAGACCAGCCGGAAGTGCTGGAGTACCTGCGGCGC
ATGCTGGAAGAGCAGGGCGCCAGCGTGTCGGCGGCCAGTTCGGCCGGTGAGGCGCTGGCG
TTGCTGGCCGACACCGGCCATCTGCAGTACCACGTGATGCTGACCGACATCGGCATGCCG
GGCATGGATGGTTATGGCCTGGTGCGCACGCTGCGCGAGGACATGGGCGTGGATGCCACG
ACCCTGCCCGCGGTCGCCGTCACCGCGCTGGCGCGTGCCGATGACCGCCGCCGTGCGCTG
GCGTCGGGTTTCCAGGAACACGTGGCCAAGCCGTACTCGGTGGCGCAGCTGGTGGCTGCG
GTACGCAAGGTGCAGGTACCCCGCGCCGACAGCGCGCTGCACTGAGCATTCACGGCCGAT
CGGCGACCCTGCATGCAGGAGGTCGCCGATGTCCCGCATAGCTCCCCGTATCCATACCGA
TCCGGCGCAGATCGCGCGCCTGGAAGCCCTGCTGCCCCAGCTGGAAGGCGAAACGCAGGT
GGAACTGATTCTGCACGATGGCCGCCGCCTGCTCGGCACGGTGGCCGTGAGGCCAACCGT
GCAGCAGTACCGCAACGTCGCTGGTGATGAAGGCAGCAACGGCCAGCTGCGCCTGGATGA
CTACGACACGCCGGTGCAGCAGCACCACGTGTGGCTGGATGAAATCGCCAGCATCAACCG
CCTGCCACCCAAGGCGCCTTGATCGGATGTAGAGCCGAGCCCACGCTCGGCTGCGCCGTC
GCCCGAGCGTGGGCTCGGGCGCTACCGGTGTGTCAATGCTCGAACAAGGTCGGCGTCGCT
TCGAACCGGCGCGCGTAGGCGCGTTCTTCCGCCACCCGGGCCACCTCGTCATCGGCCAGG
TCCGGTGCGCCATATACCGCATAGGCCACGCTGCCATCGGCGCCATGGCCGACCTGGTGC
AGCCGATAACGCGAGTGCCCGCCGCCGGTGTCCTCGGGGTAGTGCACGGGCGGATGGCTG
CCTTCCAGGTCCATTTCACTGTTGTCGACGACGCCACCGACGAACAAGGCTCGCATGCAG
GTTCTCCTGGGTTTCCGGGGGAGCCTCTACCCTGAACGTTTCAATGTTTCTGGCAGATCA
AGGCCCCGTTCGGGTTTCGCAAAGCGGCCTGCCGGGGCCGGCCCGGCCAAGCCGGTACAA
TGGACGGCCCTCACGCTTGAAGTACCCGCGCCGATGGCCTCCAGCGACGACGCCCCCCTG
CAGACCCTGCTCCTGCCGTTCTCCCAAGGCGCCCTGCGCTGGCCGGAGGGCCCGGTGGCT
TTCCTGCGTGCCCGCGATGGCTGGCCGCTGCGCGAAGCGGCCGGCAACTGCGAGCTGCAC
TGCGAACAGAGCTTTGCCCCGTTCGCGCAGCCGCTGCAGCAGGCCGCCGGCTGGACCGTC
AGCGGCCAGCTGGACGATGTGGCCGGCAAGGGCCGTTACCCGCTGGTGCTGGTGCTGCCG
CCGCGCCAGCGTGAAGAAGCCCGTGCGCTGTTCGCCCGCGCGCTGGCGCTGGTCGCCGAG
GGCGGCCGTATCGTCGCCTGCCAGTCCAACAACGAAGGCGCGCGCTCCGGTGAAGGCGAC
CTCAAGCAGCTGGCCGGTCTCGGCGGCTGCCTGACCAAGAACCACTGCCGCGTGTACTGG
ACCGCCCCGCTGCAGGGCCAGCACGACGCCGACCTGGCCAAGCGCTGGTCGGCGCTGGAT
GCGGTGCGCCCGATCATGGGCGGACGCTTCCTCAGCCGCCCGGGCGTGTTCGCCTGGGAC
CGCATCGATCCGGCATCGGCGCTGCTGGCCGAGCACCTGCCGGCCGACCTGGCCGGCCGC
GCCGCCGACCTTGGCGCCGGCTACGGCTATCTCTCGCGCGAGCTGCTGGAACGCTGCCCG
AAGATCACCGCGCTGGACCTGTACGAGGCCGAGCAGCGTGCGCTGGCCCTGGCCGAACTG
AACCTGGCGCCGCCGCCGCGCGCGCTGCCGCTGCGCTTCCTGTGGCGCGACGTCACCGCC
GGCATCGAGCCGGGCTACGACGTCATCATCAGCAACCCGCCGTTCCACACGCCGTCGCGT
GCCGACCGCCCGGACATCGGCCAGCGCTTCATCGCCGTGGCCGCGCAGGCGCTGCGCCCG
GGCGGGCGCCTGTACGTGGTGGCCAACCGCCATCTGCCGTACGAGCACACCCTCAACGAC
AGCTTCGGTGCGGTGCGCGTGGTCGCCGAGCGCGACGGTTTCAAGCTGGTTGAAGCAGTG
AAGGGGAAGGGCAAGTGAAGCTGGTCAAGCTCATCGCCAACCTGGGCTATGGCAGCCGCA
AGCAGGTGCAGTGGATGTTCCGCGAAGGCCGCGTCACCGACGCCGACGGTGAGGTGCTGT
ACGCCGATGACCAGGTGCCGCACGAGGCGATCCGCGTCGATGGCGAGCCGCTGGACCCGC
CGGTGGGGCTGTCGATCGCGCTGCACAAGCCCGCCGGCTACACCTGTTCGACCAAGGACA
CCGGCCGCCTGATCTACGACCTGCTGCCGCCGCGCTTCCGCGACCGTGATCCGGTGCTGT
CCACGGTGGGCCGCCTCGACCGCGAGACCAGTGGCCTGCTGCTGCTGACCGACGATGGCG
GCCTGCTGCACCGGATCATCTCGCCGAAGTCGAAGCTGCCGAAGGTCTACGAAGTCGAGT
TGAGCGAGGACCTGCGCGGCGACGAAGTGGCGTTGTTCGCCAGCGGTATGCTGATGCTGG
AGTCCGAGAAGACGCCCCTGCTGCCGGCTGAACTCGAAGTGCTGGAGGCGCGTCGCGCAC
GCCTGGTGCTGCATGAAGGCCGCTACCATCAGGTACGCCGCATGTTCGCCGCCACCGGCA
ACCACGTGCAGGCCCTGCACCGCAGCCGCGTCGGCGGGCTGGACCTGCAGGGGCTGGACG
AAGGGCAATGGCGGCAGCTCACTTCCACCGACCTGGATACGTTGTTCGCTCCATGACCCC
CTTCGCTGCGCTGCCGTTCCTGCCCGACGCCGTCATCTTCGACATGGACGGTTTGATGAT
CGACAGCGAGCGGGTCTCGCTGGCCTGCTGGAGCGAGGCCGCCGACGAATTCGGGCTGGG
CCTGGAGGAAGCGGTATTCCTGCGCATGGTCGGCCTCGGCGACCACGATACGCATGCGTT
GCTGCGCGCGCAGGGCATCGAGGACAGCGTGATCGACGCGGTGGCGGCACGTTGCCATGA
ACTGTACGAAGCACGCACGCAGACCGGGCTGCCGCTGCGGCCGGGCATCCTGGAGCTGCT
GGAGCTGCTGAAGGCACACGCGGTACCGCGTGCGGTGGCGACCACCACGCGGCAGCCGCG
CGCCAACCGCAAGTTGGCGGCCGCAGGCCTGCTGCCGTACTTCGATGCCGTGATCACCAG
TGGTGATGTGGCGCGGCCGAAGCCGGCGCCGGATATCTACCTGCTGGCCGCGCAGCGGCT
GGGCCAGGCGCCCGAACGTTGCCTGGCGCTGGAAGATTCACCGGCCGGCACGCGGGCCGC
ACTGGCCGCCGGCATGACCGTGATCCAGGTGCCGGACCTGGTGCATCCGGATGAAGAGCT
GCGCGCACTGGGCCACCGCATCGTCGGCTCGCTGGTGGACGCGCACGCCCTGCTGCTGCC
GCTGCTGCCGAAGTAGCGGTGGGTGCCGACCTTGGTTGGCACTGAGCCGGGCATGGGCTC
GGCTCCACATCTTCTGGTGGGTGCCGACCGTTGGTCGGCACACCTGTTCAATCACACCCG
CGCGAACACCAGCGCAGCGTTGGTGCCACCGAAGCCGAAGCTGTTGGACATCACCGTGTC
CAGCTTCTGCTCGCGGCTCTCGCGCAGGATCGGGAAGCTCTCCACCTTCGGGTCCAGCTC
GCCGATGTTGGCCGAACCGGCGACGAAGCCATCGCGCATCATCAGCAGGCAGTAGATCGC
CTCGTGCACGCTGGCCGCGCCCAGCGAATGGCCGGACAGCGCCTTGGTCGAGGACAGCGG
TGGTACCGCATCGCCGAACACTTCACGGATCGCGTTGAGCTCGGTGACATCGCCCAGCGG
GGTCGAGGTGCCGTGGGTGTTGAGGTAGTCCAGCGGGCGATCGACGCCCTGCAGTGCCAT
CTTCATGCAGCGCACCGCGCCCTCGCCGGACGGCGCGACCATGTCGGCGCCATCGGAGGT
CACGCCGTAGCCGATCAGCTCGGCATGGATGCGCGCGCCACGCGCAACGGCGTGGTCGTA
GTCCTCCAGCACCAGCATGCCGCCGCCACCGGCGATGACGAAGCCGTCGCGGTCCTTGTC
GTACGGACGCGAGGCGCTGGCCGGGGTTTCGTTGAAGCTGGTCGACAGCGCGCCCATCGC
ATCGAACATCACGCTCATCGACCAGTGCAGGTCTTCACCGCCACCGGCGAACATGATGTC
CTGCGCACCGTGGCGGATCATGTCCGCGGCAGCGCCGATGCAGTGCGCCGAGGTCGCGCA
GGCGGCCGACAGCGAGTAGCTGACGCCCTTGATCTGGTAGGCCGTGGCCAGGCAGGCCGA
GACCGTCGAGCACATTGTGCGCGGCACCATGTACGGGCCGACCTTGCGCACGCCACGTTC
GCGCAGCAGGTCGACCGCGCCGATCTGCCATTCGCTGGAGCCGCCGCCGGAACCGGCGAT
CAGGCCGGTGCGCAGGTTGCTGACCTGCTCGGGGCTGAGCCCGGCATCGGCGATGGCATC
GCGCATGGACAGGTAAGCGAAGGCCGCCGCGTCGCTCATGAAGCGCTTCTGCTTGCGGTC
GATCAGCGCCTCCAGATCGAGGTCGACGCGACCGCCGACCTGGCTGCGCAGGCCTGCTTC
GGCATGGTCGGCCAAGGCGGTGATGCCCGAGCGCCCTTCGCGCAGCGCGGCCGAAACGGT
ATCCAGATCATTGCCGAGGCAGGACGTGATGCCCATGCCGGTGATGACGACGCGACGCAT
CAGAAGCTCCCGGTTTCAGTGAACAGGCCGACGCGCAGGTCGCGCGCGCTGTAGATTTCG
CGGTCATCCACGTACATGCGGGCGTCCGACTGGGCCATCACCAGCTTGCGGTTGATGACA
CGGCTGATGTCGATCTCGTAGCGCACGAGCTTGGCGTCCGGCAGTACCTGGCCGGTGAAC
TTCACCTCGCCGCAGCCGAGTGCGCGGCCCTTGCCGGGGGCACCCAGCCAGGTCAGGAAG
AAGCCGGTCAGCTGCCACATGGCGTCCAGGCCCAGGCAGCCGGGCATGACCGGGTCGCCG
ATGAAGTGGCAGCCGAAGAACCACAGGTCCGGGCGGATATCCAGCTCGGCGCGTACCATG
CCCTTGCCGTGCGGTCCGCCGTCCTCGTGGATGTCGGTGATGCGGTCGAACATCAGCATC
GGATCGTTGGGCAAACGGCCGGCGGCGGTGCCGAACAGTTCACCGCGTGCGCTGGCCAGC
AGCTGTTCGCGGTTGAACGCGTGGAGACGGGTCATGAAGCACAATCCTGGAAGCGGGGAA
ACAGGGAAACAAGCGTTCGAGGATGCCCGTGGAAACTGCGCCGATCAAACATTTCAACCG
TACGCAACCGTAGTGTTTTCAATGGAATACGCGCATCCTGTTGATGTGCAACGACCATAC
TTCGGCGTGTGGCCCGTTCGACACGCCCCCGCCCTTTCCGCCTGACATGACCCGACTGCG
CAAGATCATCCACGTCGACATGGACGCGTTCTACGCGTCGGTGGAGCAGCGCGACGATCC
GTCACTGCGCGGCAAGCCGGTGGTTGTGGCATGGCGCGGCGCGCGCTCGGTGGTGTGTGC
GGCGTCCTACGAGGCACGCGTGTTCGGCGTGCGTTCGGCGATGCCGGCGCTGCGCGCCGA
ACGCCTGTGTCCGGACGCGATCTTCGTGCCGCCGGACTTTGCACGTTACAAGGCGGTGTC
ACGCCAGGTACGCGAGATATTCCTGCGCCACACCGACCTGGTCGAGCCGTTGTCGCTGGA
CGAGGCCTACCTGGACGTGACCGAGCCGAAGAGCGGCATCGAACTGGCCACCGACATCGC
CCGCACCATCCGTGCGCAGATCCGCGAGGAGACGAACCTGACCGCTTCAGCCGGGATCGC
GCCGAACAAGTTCCTGGCCAAGATCGCTTCGGACTGGCGCAAGCCCGATGGCCAGTTCGT
GATTCCACCGCAGCGGGTGGACGCGTTCCTGCTGCCGCTTCCGGTGAACCGGGTGCCCGG
CGTCGGCAAGGTGATGGAAGGCAAACTTGCCGCGCGTGGCATCGTCACCTGCGGCGACCT
GCGGCGGTGGTCCCTGGTCGACCTGGAAGAGGCGTTCGGCAGTTTCGGCCGCAGCCTGTA
CAACCGTGCACGCGGCATCGACGAGCGGCCGGTGGAACCGGACCAGCAGGTGCAGTCGAT
CTCCTCGGAGGACACCTTTGCCGAGGACCTGTTGCTGGAAGACCTGGGCGAGGCGATCGT
GCAGCTGGCGGAGAAGACCTGGAATGCCACGCGCAAGACCGAACGCGTCGGCCACACCGT
GGTGCTGAAGCTGAAGACCGCGCAGTTCCGCATCCTCACCCGCAGTTTCACCCCGGAGCG
CCCGCCGGAATCGATGGAAGAACTGCGCGACATCGCACTGGCCCTGCGCGCCCGCGTCGA
CCTGCCGGCGGAGACGCGTTACCGCCTGGTCGGCGTCGGGCTGGGTGGGTTCCGCGAAAA
GGAGGCCATGGTGCAGGGGGAATTGTTCGAGCACGGACCGAACGATTCCACATCCCTCTG
ATCGGCAAAGGCGGGGTCAGAGCCCGTTGCGCAGCAACGGGATCCGACCCCAGCAGATTG
CCGAGATCTGTCGAAGGCGAGGTGGGTCCGGTTGCGGGGGCGTGAGCGCCATGGATGGCG
CGACCGAGCCTCCATGGACGGATTCACGGCGTCCCCTGCCATCGGACCCACCCCGCCAAC
CCACAGATATCCAGCTGTTGCCGTTGCATTGAACAGGTGCAGGGCGCAGCCCTGCAAAAC
AACCCTTTACCTTAAGGCCACTGCATCTCGCCCTTGGCCACCTTCGCGCTCAGCTCCAGC
GATGCGACGCCATCCAGCTTCGGGTAGCGCGACTGCATTGCTTTCACCAGCGCCGCACTG
TCCCTGGCCTTTGCCGTCTCGACATCGAACGCGCGGATGTAGTCCGCGGTGAAGCGCAAC
GCACTGGCATCCAGCGCCGCACCCGGCGCGTAATGCCCCGGCACCACCACCTTCGGCTTC
AGTGCCTGCAACCGCTGCAGGGTCTGCAGCCAGTCGGTGTGCGACTTCGGCGTCTGCGTA
TCGGCCATCCACACGTGCTCGCCGGCGACCACCGGAATGCCACCGACGATCGCGCGCAGC
GACGGTACCCACAGCACCGTGCGGTCCGGGGTCGGGCCATCCAGGCCGATCAGCGGCAGG
CGCTGGCCTTCCAGCTGCAGGGCATCGCCATCCAGCACCTGCGGCAGCACGATGCGCGCG
GGCATGTCGGCACCCATCTTCGGTCCCCAGTAGGCCAGCTTGCCGGCCTGGGTCTGCTGG
ATGTGGGCGACGGTCTGCGCGGTGGCGACGATGCGTGCCTGCGGGAAGGCGTCCTGCAGG
GTGGCCAGGCCGAAGTAGTAGTCCGGATCGCCGTGGCTGATGTAGATCGTGGTCAGCTGC
TTGCCGCTGGCGCGGATCAGCTCGACCAGCTTGCGCGCATCGCTGGCACCAAACTGCGCA
TTGACCAGGATCGCGTCGTGGCGGCCTTCGATCAGCACCGAGGACACCGGGAACATTGCC
TGCGGGCCGGGATGGAAGGTCTGCAGGTGCAGCTGGGATTTCGTCGCCGCCGCCGGCGCC
GTGGTGGCCGGTGCGGCCAGCAGCGGCGCACTGGTGAAGCTGGCGGCCAGGGCGAGGGGA
AGCAGCAGGGCAGCGGTACGCATGGGAATTCCTTGTGTAGAGCCGGGCCAATGCCCGGCT
GCATGTTCGCGTAGAGCCGAGCGCGGGCTTGGCTCTACATGGGACGTGCGTGGATCAATA
CGCTGCGGTGATGATCTGCTTCGGATACGCGTGCGCTTCCAGTTCGGCGACGAACGCCGC
GCCATAGTCGGCGTAGCTGATGCGGCTGTGGCCGCTGGTATCGGCCAGGAACGCCTTGGG
CTGCACGCGGTACTGGCCGCGCTCTTCACCCGGGCCGATTTCGGCGGCCGGCGAGAAGAA
GGTCCAGTCCAGGTCGTCCACTGCCTGCAGGCGGTTGAACGCCTCGCGGTGGGCCAGCGC
GTACGGCTTGTAGGCCTCCGGGAAGGTGGGGGTGTCGACCAGCTGCACGCCGGGTGCGAC
TTCCAGGCTGCCGGCACCGCCAACCACCACCAGGCGCGGCACGCCGGCCTTGCGCGCGGC
AGCCGCCAGCTGCGCGGCGACCTCGCCGACGCGGCCGATGTCATCGCCCGGGCGCGGGCC
GTAGGCACTGGCGAGCACGTCGTGGCCGGCGATGGCGGCAACCAGCGCGTCCTGGTCATC
CAGCGAGGCGATCACCGGATGGGCACCGGCCAGCTCGGCCGGGAGGTCCTGCGCGCTGCG
CACGATGACGGTGAGTTCGTGGCCGCGGGCCAGCGCGTGGCGGGCGATCTGGCGGCCGAT
GTTGCCGGTGGAACCAACGAGGGCGATCTTCATGGCAGGACTCCGTGGGGCGCTGTGGGG
TGGGAATGGCGCCACTCTAGGCCGCTGCAGTCGCTCGAAAAACAGCGTATAACGCGCTTG
TTTGTTGCATGGATCGAGCATATGGACCGATTGACCGCCATGACCGTGTTCGTCGAGGTG
GCCGAGCGCGGCAGCCTGACCGCGGCGGCAGAGGTGCTGGACATGTCGCGGGCGATGGTC
AGCCGCTACCTGGCTGAGGTCGAGGGCTGGCTGGGCGCACGCCTGCTGCACCGGACCACG
CGCCGGGTCAGCCTGACCGGCCCGGGCGAGGCGGCACTGGCGCGCTTCCGGCAGATGCTG
GCGATCGGCGAGGAACTGCAGGGCGAGCTGGCCAGCGATGATCCCGAGCCGCATGGCACG
CTGCGGGTGACTGCCAGCGTGTCGTTCGGGCAGAGCCACCTGGCGCGGGCGGTGGCCGGC
TTTGTTGCGCGCCATCCGGCGGCACGCATCGAGCTGCTGCTGGTCGACCGCACGGTGAAC
CTGGTGGAGGAGCGGGTGGACCTGGCCGTGCGCATCGCGCGCCAGATCGATCCCAGCCTG
ATCGCGCGGCGGCTGGCCACCTGCCGCTCGGTGCTGTGCGCGACGCCGTCCTACCTGCAG
GCACGCGGCACGCCGACTGCTCCCGAGCATCTGGCCGCGCACAACTGCCTGACCCACCAC
TACGTCGGCAAGAGCCTGTGGCAGCTGCACCGAGACGGCCGTTCGCTGTCGGTGGCGGTG
GGCGGCAACATCAGCGCCAACGAGGCCTCGCTGCTGCTGGAGGCGGTGCGGGCCGGTGCC
GGTATCGCCATGCTGCCGACCTACCAGGTGGCGCCGCTGCTGCGTACCGGCGAGCTGATC
GAACTGCTGCCCGAATTCAGCCTGGACGAACTCGGCATTCATGCCGTGTACGCGTCACGG
CGACAGCAGCCCGCTATCATGCGGCGATTCCTGGACTACCTGGCCGAGTGTTTCGCCAGC
CCGGCCTTCCAGGATCTGGATTGGCGCCCACCGGGCAAGGAGAACACATGAACCATGGAC
AGGCCTTGATCGACCACAACCGTGCTGCCTGGGACCGCCAGGCCAGCGAAGTGCGCGAAT
GGTCGCGCCCGGTGGAAAGTTCAACCATTGCCGCCGCGCGCGAAGGCCGCTGGCAGGTGC
ATCTGACCCCACGCGCGCTGCCATTGGACTGGCTGGGCGATGTGCGTGGCCGCCGCATCC
TGTGCCTGGCCTCGGGCGGGGGCCAGCAGGCACCGGTGCTGGCCGCTGCGGGCGCCGACG
TCACCGTGTTCGATCTCTCCGACGGGCAGCTGGAACAGGACCGCAGCGTGGCGGCGCGCG
ATGGCCTGCAGCTGCGCACGGTGCAGGGCGACATGCGCGACCTGCACGTATTCGCCAACG
ACAGCTTCGACGTGGTGTTCCATCCGATCTCCAACCTGTACGTACCCGACGTGCGCCCGG
TGTGGACCGAATGCCGCCGCGTGCTGGCGCGCGACGGCATGTTGATGGCCAGCTTCTACA
ACCCGGTGCTGTTCGTCGGCGCGCGCGATCCGCAGCTCGATGCGCAGGGCCTGATCCGGC
CGCAGTACGCCATTCCCTATTCGGACCTGGAAGACCTGCCCGCCGCAGAACGTGAGGCGA
AACTCGGCCGCGGCGATGCGCTGACCTTTGGCCACAGCCTGACCGAACTGATCGGCGGGC
AGCTGGATGCGGGGTTCGTCATCGATCGCTTCATGGAAGACTGGCAGCCGCAGCCGCGCT
TCCTGATCGACCGCTACCTGCCCACGTTCCTGGCCACCCGCGCACGCCGGATCGGTTGAG
GCGGATCGGCGCAGAAACCAGCGGCGTACAATGGGCGGCCCCACGTCGTGCAGGTGCCGT
CCCTTGTCGTATCCCTATCCGCTGGTCGTGTTCGACCTAGATGGCACGCTGGTCGACAGC
GCAGCTGATATCGCCGAAGCACTGAACCGCACGCTGGAAGACATCGGCATGGCACGCGTG
CCGGAAGCCACGGTTCTGGGCTGGATCGGCGACGGTGTGCGCCGCCTGGTCGAGCAGGCC
GTGCACGCCGCGGGTCGTGAGGTCGACCTGGCCGAAGTGATGCCGGTGTTCATGGTGCAC
TACCGTGAGTGCCTGCTGCGCAGCCCGCGCCTGTTCGATGGCGTGGCCGAAGCGCTGATG
CAGCTGCGTGCACGCGCTGTTCCGCTGGCGATCTGCACCAACAAGCCCGAAGCGCTGGTG
CCGCCACTGCTGCAGCACCTGGGCATTGGTGATGCGTTCGCGCTGGTACTGGGCGGCGAT
TCGCTGCCGCAGCGCAAGCCCAGCGGTGAGCCGCTGCGGCACATCGCTGCGCACTTCGGG
CTGGCGGTGGATGCCTGCCTGATGGTGGGTGATTCGTTGACCGACTACCGCGCCGCTGAA
GAGGCGGGCATGCCGATCGCACTGGTGCGTTACGGTTATCCGCGTGGCCTGGACCTGGCC
ACCGCACAGGCGGTGGCGGTGATTGACGACCTGCGTGAGTTGCCGGGGTTGGCCGCGGGC
GTTCGGGTGTAGAGCCGAGCCCACGCTCGGCTGCTTCATTGCGTGAGCCGAGCATGGGCT
CGGCTTTACAGTAGATCGACGCCGGGCGATGCCCGGCGCGCGCCTTCATTTCGGCTGGTA
ACGCACGCTCAGCTGGTATTCGCGGCCGGGCTGGTTGAACCACGCCACCGTCTCGTAGCG
GCGGTCGAACACGTTGGCGGCACGTGCCAGCAGCGACCACGCCGGCGTCAGCGCGTACTC
GGCGCGCAGGTCCAGCGTGCCGTAGCCGCCGACCTTCACCGCGTTGGCGGCATCGTCATA
GCGCTTGCCCGCACCCTGCACGGTCAGGCCGGCGCGGAAATCGCCGAAGCGGCGGTCGAC
GTCCAGGCGCGCGGTCTGCTGTGCACGGCGCGGCAGCCAGTTGTCGAACTGGGTGCTGCC
ATGGGTGCGGTTGCGCGGGTCGGTGTAGCTCAGCTGCGCGTTGAGGTCGAAGCCGGCCAG
CAGCACGCCACCGGTCAGTTCGGCGCCACGGATGCGCGCCTTCTCCACCTGCTGCATTTT
CATCGTGGACGCATCGTAGGTGATCAGGTCATCGATGCGGGTCTCGTACACGTCCAGGCC
CCAATGCCAGCCCTGGCCCTGCTGCGAAACACCGAGGTTGGCGCTCTTGGACTTCTCCGG
CTTCAACGTCGGCACGCCGCTCCACGGGTCGTACAGGTCGCTGAAGGTCGGTGCCTTGAA
GGCGGTGCCGTAGCTGGCATTGACGCGCAGGCCGTGGTCCAGCTGCATTGCCCAGCCGAG
ACTGCCGGTGGCGTGGTTGCCGAACTGCTGGTTGTCGTCGTTGCGTGCGCTGGCCTGCAG
CTGATGGCGGCCGAAGCGGCCCTGGTACTGCACGAACACGCCGGTGTTGCGACGGCTGTC
GACGAGGTAGCCCGCGCTGCTGCCGTCCAGGTTGTCTTCGCTCCAGTCCACGCCGGTGCT
CAGCAGCTGGCTTCCGGTCAAGGTGAAGTCACCCTGCAGCGAGGCGCTATCGCGGTGGGT
CTGCGCGCTGCCGCGTGCGCCGAAGTCGCCGAAGTTGTCCGATTCGTTGTCGCTGCGGCC
GACGTTGGCGGTGAACGCCAGGCGCCCGGACGGGGTGTAGCGCACCTTGCCGGCCAGCAC
CTGCTGGCGGGTTTCCGAGTAGTTGTAATAGCCGTCGTAGTGGTTCCTGCCGTCGGCGCG
CAGCGCACTGCCTTCCACATTCCACTGGTCGTTGAAGGTGTAGCCGCCACGCAGGCTCTT
GGACAGGTTGCGGTAGCCGTCGCGGTCGGGTTCGTCAGCGAAGCAGCCGGTGAACAGCGT
CGCCGAGCCACGGCAGGCATCGACGCCATCGGAATGCTGGTAGGCGATGTCGGCGCCGAA
CCAGCCGCGTTCGGTGCCACCTCCGATGCCGCCGCTGGCTTCGCGCAGGCCGTTGCTGCC
ACCACCGAGCTGGAAGTGCGGAGCAAAATCGCCCTGGTTGCGGCGGGTGAAGATCTGGAT
CACGCCACCGATGGCGTCGGCGCCGTACAGGCTGGACTGCGGGCCGCGCACGATTTCCAC
GCGTTCGATCTGCGCCAGCGGCAGGTCCTGGTACATGGCCAGGCCGAGGTCGGCACTGTT
GATGCGCACGCCATCGACCAGCACCACGGTGTGGCCCGAGTTGGTGCCGCGCAGGAACAG
CGAGCTCTGCTTGCCGAGCCCGCCGGCATTGGTCAGGTTGATGCCGGCGCGGCCGCGCAG
CAGTTCCTGCAACGAGGTGGCCTGGCTGGATTCGATCTGCGCGCGGTCGATCACCTGGGC
TGGTGCGATGCTGTCCTGCAGGGCGATCGGGGTGCGGGTGGCGGTGACCAGGATCTGGTC
GAGCGCGGTGGTGTCATCGGCGGCCTGGGCCAGCGCGGGCAGGGCGGCCAGCACGGCCAG
GGACAGCATTCGGGACTGCAGCTTCATGGGGGACTCCAGGTGCCACGCACGCCCGCGTGG
CGAAGGGGAGGAGCCGCGAAGGCAGGCATGCGCCGACGCCGCAGCGCAGGCTGCGGTCAT
CCAGCGCCATGCCCACCGCACCGCGACCTGAGGCTTCCGGGCCGGTCTCCGGGCTTGCCG
CCGGGTGGCGCGAGGCCACCGTCCAGGCGCCTTCCCATGCCTGCGGCACAGTGGCGTTGT
TGCCTGGAACTGACGTGCTTACCGTTGCGGGGGCAGCGCCGGCCTGGCGTGGATTCACGC
GTCACCGGCTTCCCGTTTCAACCTGCCGGCCGTGGCTGCAGGTCACCTGGAAGTGCGCGC
AGTCTACGGCATCGCAGGCGGCCCGTAGCGTCGAGCGTACCCGACTGCCTTTGCTGTGCC
CTTAGAATGGTCCCTCGATCCCGTGGTGCCGTTGCCGATGTCCGCCCGTTTTCCGCTGTT
CCCGCGTTGCCTGTACAGGACGCACGCATGATCCTCGACCTGGTCCGCCATGCCGGCAAC
GGTCGCGATGAGTTCCTCGATGGCCGCAGCGATCCACCGCAGCTGGCCCGCCTGCCGCAG
GAACTGGTCGACGCCTACGCTGCGCAGCCCTGGGAACGGGTGATCAGTTCGCCGCGGCTG
CGCTCGCTGCACACGGCGATGGCCCTGGCCACGCCGCGCGGGCTGGACGTGGAAGCGGAG
GAGGAATGGGAAGAGCTGGATTTCGGCGATTGGGACGGGCAGTCGCTGTTCGACCTGCCG
GAGGATGCACTGGCGGCCTTCCATGCCGATCCGCATGCATTCCCACCGCCCAACGGTGAA
AGCTGGGGCCACTTCGAGCGGCGTATCGCGCGCGCGCTGGATCGACTGCTCGATGATGAC
GACCCGGTGCCAACGCTGGTGGTCAGCCATGGCGGCCCGCTGCGCATGGTGCTGTCGCAG
GTCTGCGGCCTGCCGATGTCGCTGTGCTGGGCACTGCGCATCGACCACGGCACGCGCCTG
CGGGTACGGCTGGAACGTGGCGAAGCCGGGCTGGCAGGCGAGCTGCTGGAACTGCAGCAG
CCGTAACCCATCGGTAGTGCCGGCCGCTGGCCGGCAGTCTCGGGAACGCTGCGAAGATCA
TGCAGTTGCCGGCCAGCGGCCGGCACTACCAGGCCGTCAATCCTCGTCCGCATCCTCGGT
CACGCTGTCTTCCGCGTCATCGTCGGCATCGAAGCGCTGCTCATGCACCGGACCCGACGC
CGGGCCGGCCGCCTTCAGCGGATGCGCGGCGATGCGTGCTTCGTAATCCTGCACCAGCGC
CTCACGCTGCGGCTCGCTCAGTTCCTGCCAGTGGCAGTCCAGCAGCGCGCCTTCCAGCGA
GTACAGCAGGTTCAGGCTGGGCTTGAAGCCGGCGCGCTTGACCTTGACGAAGGCGCCGAC
TGCGCCGGTCGCAACCAGGTCCTCGCGGCTGCGCAGGCCGACCTGGCGCAGCCACGCTGC
ACTCTTGGGGCCGATGTTGCGCAGCTTCGGTGCGCTCATCCCAGCGCCTCGACGAACACG
CGGGCGATGGCTTCCAGGCCGGCCTGGTCATCGGCATCGAAGCGGCCGATCTTCGGGCTG
TCGATGTCGAACACGCCGATCAGTTCATCGCCGCGCAGCAGCGGCACCACCAGTTCCGAA
CGCGAGGCCGAATCGCAGGCGATATGGCCGGGGAAGGCATCGACGTCGTCCACGCGCTGG
GTCACGCGCTGGCTGGCGGCGGCACCGCACACGCCCTTGTCCAGCGGGATGCGCACGCAG
GCCGGCAGGCCCTGGAACGGGCCGACCACCAGCTCCGTGCCGTCGTACAGGTAGAAACCC
ACCCAGTTCAGGTCGGGCAGGGCGTGGTAGACCAGTGCGGAGAGGTTGGCCGCGTTGGCG
ATGCGGTCGGACTCGGCGTAGACCAGGCCACGGGCCTGTTCCAGCAGCTGGGCGTATTGT
TCCGGCTTGCTGCCGGTAAGCGAGGCATTGGCGAACATGCCCGCAGTCTAGCAAGCGCGC
CGGGCCGGCGATAATGCACGCTCTGTTGCCCTGTTGGAGCCCATCGATGCCGTTGCCCGC
TACGCTGCCGCCCGCCCTGTTCATTACCGGCACCGATACGGAGATCGGCAAGACCGCGGC
CAGCACCGCGCTGCTGCATGCGCTGCGCCGGCGCGGCCTGCGCGCGGTGGGCATGAAACC
GGTGGCCAGCGGCAGCGAAGACCTGGGGCAGGGCCTGCGCAACGCAGACGCGCTGGCGCT
GCAGGCGGCCAGCTGGCCGGTGCCGGACTATGCCGATCTGAACCCGTATGCGCTGCGGCA
GCCGCTGGCACCGGAGCTGGCCGCTGCCGAGGACGGCGTGCAGGTGGAACTGGCGCCGAT
CGTGGCTGCGTTCGCGCGACTGCGCGCGCAGGCCGACATCGTGGTGGTGGAAGGCGTCGG
TGGGTGGCTGGCGCCGGTCTCGGCCACGCTGGACCAGCTGGACCTGGTGCGAGCACTGCA
GTTGCCGGTGCTGCTGGTGGTGGGCATGCGGCTGGGCTGCGTCAACCATGCGCGGCTGAC
TGCGCAGTCGCTGCAGGCCAGCGGCGTGCAGTGCCTGGGCTGGATCGGCAACCACATCGA
CCCTGCGATGCAGCGCCAGGATGAGAACATCGCCACGTTGCAGCAGCGCCTGCCGATGCC
GTGCTGGGGACGGCTGCCGCATCTGCCGGGAGCGGATGGCGAAGCGCTGAGCGCGCACCT
GCTCGAGTGATCCTGGGTAGTGCCGGCCGCTGGCCGGCAACCGCGTCCACCCGGTGATCC
CGATGTTGCCGGCCAGCGGCCGGCACTACCGTGCTGCGGCCGCCAGCTCCCGCGCGATCG
CGCCCAGTCGTTCCACCGCGCCAATGAAGCGCGCATCCAGGGTCTGGCAGCACGACAGCC
GCAGGCAGTGGCGGTATCGCGCGCCACGTGAATAGACCTGGCCGGGCATGAACACGATGT
CCTCCTGCAGCGCTCGCTCGAACAGCTCGCGCGTATCCACGCCCGGCAGTTCCAGCCACA
GCAGGAATCCGCCCTGCGGTTCGGTGGCGCGGGTGCCGGCCGGGAAGTGCTCGGCCACCA
GCTGGCGCAGCCGTCCCACCTGTTCGCGGTATAGCCGGCGCATGCGATGCAGGTGGTGCT
CGTAGCTGCCCGCTTCCAGATACGCCGCGACCGCGTCACCGAGCAGCTGCGGCTCGCCGC
CGGTGGACTGGAATTTCAGCAGCGCGATGCGCTCGGCGAAGCGGCCGCCATCCAGCCAGC
CGATGCGGTAATCCGGCGCCAGTGTCTTGGAGAAACCTCCGACCACCATCACCCAGCCGT
CGCGATCGAAGGCCTTCAGCAGGGGCGCCGGCGGTTCGCAGAACTGCAGCTCGGCGTACA
CCGCGTCCTCGATCAGCGGCAGCTGCCGTGCGTTGACCAGCTCGGCCAGGCGCTGCTTGG
CGGCGGTCGGCATGGTGCAGCCGAGCGGGTTGTGCACGGTCGGCATCACCACCAGCGCGG
CCAGCGGTGTGTGCTGCAGCAGCGCGTCCAGCGCATCCACATCCAGTCCGTGCTGCGGAT
GGGTGGGCAGCTCGATGGCCTGCAGGCCGAGGTTGGCCAGCAACGGATACAGGTTGAAGT
AGGACGGTGCCTCGATGCCGACCGCATCACCGGGCTGGGTGACCGCGCGCAGCGCCAGCT
GCAGGCCCTCCATCGCACCATGGGTCAGCAGCAGGCGTTCGCTGTGGGTGTGCAGCCCCA
TGCGCGGGCCACGCCGCACGATCTGCGCCAGCAGCCGTGGCGAGCCGTTGGGGCGCGCGT
AGGTCTCCACCGTCTGCTGGCCGTGGCGCAGCACCTGTGCGGTATGCCGGGCCAGCTGCG
CGCCCGGATAGAACTGGCGCCCGCGCGGACCGGCAAAGGCCAGGTCGATCACACCGGGGC
GGCGCTGTGCTTCCAGCACGCGGGCCATCAGCACCTGCTGCAGTGGTGCGGTGGGTGCGG
ACGGGGTATCACGCAGCGAACGCTCTGGCACCGACAAGCGCGGCGCCACCTCGAAGCCGG
CTTTGGGCCGCGGAATGACCAGGCCGGCGTCCTCCAGCTGGCGATAGGCGGCAATCACCG
TGTTCAGGCTGAGCCTGCGCTGCAGGGCCATCTGCCGCAGCGAAGGCAGGCGGCTGCCAA
CCGGAAGGCGTCCGCCGTGGATGGCCTCGGCCAGCTCGTCGGACAGCCGTTGGTAGCGGG
GTGGGATCATCGCGCTCTGGTCATCTGTATCCATCGAATTTCCCACCATCTGGTGCTGTA
CCCATGATGATGGCGAGCCTAGCATGTCGTTGTCGGCCGGGCCTGATCGGGGCACGGCCG
ATACTTCCCAAACGCACGGCTGGATGGCCGTGCGTCTTTTTCTGTGTGTAGAGCCGAGCC
CATGCTCGGCTGCACTTCCGCCAACAGCAGCCGAGCGTGGGCTCGGCTCTACAGAGAGCA
CCGCCGAGCGTCGGTCAGCCCAAGGGGGAATGCCGGCTACCGCATCGGCACCAGCACCGC
CTCGCGCCGGTACAGCGCCGGGAACTGCTTGCCCAGCGCGGCCAGCTTCGGTGCGTCGTA
GTAGCGGATGTAGGCCGCCTGCGGGTAGTTGGTCATGTAGTTCTGGTGGTAGCTCTCGGC
CGGGTAGAAGCGCTGGCCGCTGACCAGCTGGGTGACGATCGGCGCGCGGTAGCTGCCGGC
CTGGCCGAGCTGGGCGATGTAGGCGCGGCTGGCAGCCTGCTGGCGTGCGTCGTCACTGAA
GATCGCCGAGCGATACTGGCTGCCGTGGTCCGGCCCCTGCCGATTGAGCTGGGTCGGGTC
GTGCACCACCGAGAAGAACACCTGCATCAGCTGCCCGTAGCTGACCTGGCGCGGGTCGTA
GTTGATCTTCACTGCTTCGGCATGCCCGGTCTGGCCACCGCTGACGCGCTCATAACGCGC
ATTGGCCGCACTGCCACCGATGTAGCCGGACACGGCATTGCTCACGCCCTTGACGTGCTG
GAACACGCCCTGCACGCCCCAGAAGCAACCACCGGCGAACACCACGCTGGCGTGGGGGGC
GTCATCGCGGAACGCCGCATCGCCGGTGGGGGCCGGCAGTGCCTGGATCTGCGCGCTGGC
TTCGATCGGCGCCGCAATCGCGCCGTGGTCAACCAGCAGCACACCGGCAATCAAGGCCGT
GGCCACCAGGCCGGCCACACCGGCGGCGATGCCCTGTTCAAAGGAGAGTTTCATCATGTC
CTCCCGGTTCAACCGAAGGTGAAGGCATAGGCCTGCACGCCCGCATCGAGGAACTCGATC
TCGAAGCGATGCGGACCGACTGCGCCGCGCTGGCGGATCAGCTGGTACAGGCGGTGCTCG
TCGACGACGCCACTGCCATCGGCACCAACATCACTGCCGGCATCGGTGGCGGGCAGCGCT
TTGCCGTCTAGCCAGACGCGGAAACGCACTGGCCTGCCGTCCTCGCTCGGTGCCAGCACC
AGGTGCAGGTCGCGCGCATGGAACTGGAAGGCGATGCGGCCGCCGGCCTGCTGCAGCTGT
GCGGCCTCATCGGTGACGGTCCAGCGCCCGGACAGCCCCCACTGGTTCAACGCCAGGGTG
GCCGGCAGCGTGTAGTCGAACGCGGCGTCGCTGCGCTGCCCGCCGGGCGAGGCGAACTGC
TCGGCGCGGGCGTGGCCCAGGTAGGTTTCCGGCGAACGCAGGTTGCCCATGTCGGCCTGC
ACGGCCACGCCCTTCAGGCCGACGGCAGCGGGATCGGCCGGTGGCGGCAGATTGGTTTGC
CCGGCTTCGGTCAGCAGGCGACGGATCATCTGTTCCGAGCGCGCATAGTTGCCCTCGCCG
AACTGGTGGCCGCGGATGTTGCCCTGCGCGTCGACGAAGTACTGCGCCGGCCAGTAGCGG
TTGTTGAAGGCGCGCCAGATCGTGTACTGGTTGTCGAGCGCCACCGGGTACTCGACCTTC
AGCTGCTGCACCGCTTTCATCACGTTGCGTGGGTCACGCTCGAAGGCGAACTCCGGCGTG
TGCACGCCGACCACCACCAGGCCGTGGTCGCGGTAGCGTCGCTCCCATTCGTGCACGAAC
GGCATCGCGCGCAGGCAGTTGATGCAGGAATAGGTCCAGAAATCGACCAGAACCACCTTG
CCGCGCAGCTGCTGTGCACTCAGCGGCGGGCTGTTGAGCCAGCCAGTGGCACCGTCCAGC
GCGGGCAGCGTGCCCTCCACCGGCAGCGCTGCATCGGCACCGGCATTGGCGCCGGCCATC
ATCATCGGCGGCGCCGCCGGCTGCGCGCCGGGCACTGCATCCAGCAGGCGTTGCTCGATA
CGCGCGGTGCTGACCGTGGACAAGCGGGTCAGCAGGCCGGTATCCCAGCCGAGGCCGATC
GCCACGACGGCCAGCAGCGCGGCCACACCCAGCACCTTGCGAAGTACATCGCCGAGGCCG
AGCCGCGCCTGCATCGCGCGGAACACCCGGCCGCCGATCCACACCGCCAGCGCCAATGCG
GTGATCGCACCCAGTGCGTAGGCCAGCAGCAGCGCAGTGGTACCGACGCTGGCGCCATGC
AGGGCGGCGCCGGTCAGCACCAGACCGAGGATCGGCCCGGCACACGGTGCCCACAGCAGG
CCAGTGGCGATGCCGATCAGCAGCGAGGTCCACGCGCCGCCGTGCCCCGCGGCATCCGCC
GCATCGGCGCGCGCACTCAGGCGGGCACCCATGCGCTGGAACGGCGCCAGCAGGTGGTCG
GCCAGTCGTGGCCAGAGCAGGGCGACCGCGAACAACGCCATCAGCAGCAGGGCGACCCAG
CGTCCGACCTGGTTGGCCTGTGCCACCCATTGGCTGCCCACCGCGGCCAGGCTGGCGACC
ACGGTGAAGGTGAGCGCCATGCCCAGCAGCAGCGGCAGCGTGCTGCGCAGGAACGGGCGA
TCGGCACGCGCGAACACGAACGGCAGCACCGGCAGGATGCAGGGGCTGAGCAGGGTCAGC
GCGCCCCCCAGATAGGCAAGCAGCAACAGCAGCATCGTCAGGCTCCGGAAGCAGGGGAAG
AACCGACCGGCACCCGCCAGCCGTCGGCAGTGCCATCCGTGGCGCCGGGAACGAACACCA
TCGCCGCACCGTTCATGCAGTAGCGCAGCCCGGTCGGGCGTGGCCCATCGTTGAACACAT
GGCCGAGATGGCCGCCGCAGCGGCGGCAATGCACCTCCACCCGCAGCATCCCGAAGGTGA
CGTCGCGGTCTTCGCCGATGGCGTTGTGCAGGGGGGCCCAGAAGCTGGGCCAGCCGGTGC
CACTCTCGAACTTGGTGGACGAGGAGAACAGCGGCAGCGCACAGCCGGCGCAGGCGAAGG
TGCCCTGCCGGTGTTCCTTGTTGAGCGGGCTGCTCCAGGGCCGTTCGGTGGCCTGCTGGC
GCAGCACCGCGTACTGCGCTGGGGTCAGGCGCTGGCGCCAGTCGGCATCACTGTGCATGA
CCTCGAACTGTCGCGACGGGCGCGCTTCGGCGGCGGCCGGGGCGGCGCGGCTGCAGGCCC
CCAGGCCGAACAGGCCGAACAGGCCGGCGGCGGTGGCGACACCGCCCAGGCCCAGCAGAT
GGCGGCGGGAGAGGGACATGGCGGACTCCGGGAAGGGGCGACGGGGCCATGCTGCGCCCG
CCCGGGTCAACGAATCCTCACGCAGGATTCAATTTTTCGTGAGGTATCGGCGGCCGTCCC
GCGCCACAATGCAGCCAGCCTCCCCACTGGCCCCGAGCTGCCGATGTCGACCAAACGCGT
GCTGATCGTTGAAGACGATGCCCACATCGCCGACCTGCTGCGCATGCACCTGGGTGATGA
GGGCTACAACGTCGCCCATGCCGCCAGCGGCGATGCCGGCCTGCGCCTGCTCGAGCAGGA
CGGCCCGTGGGATGCGCTGGTGCTGGACGTGATGCTGCCCGGCGTGGACGGGCTGCAGGT
GTGCCAGCGCGCGCGCGCGATGGCGCGGTATGTCCCGATCATCATCATCAGCGCGCGCGG
CAGTGAAACGCAGCGCATCGTCGGCCTGGAACTGGGCGCGGACGATTACCTGGCAAAACC
CTTTTCGATGCCGGAACTGGTGGCACGGGTACGTGCGCTGCTGCGCCGCGCCGAGGCGAT
GGCGCAGAGCGCGCGCATCGATGCCGGCGCGATCGAGCTGGGTGGGCTGCAGCTCGATCC
GGTCGCGCGCACCGCTTCGGTGGATGGCAACACGCTGGAACTGACCCCGCGCGAGTTCGA
CCTGCTGCTGTTCTTCGCCCGTCATCCGGACCAGGTGTTCGCACGCATGGAACTGCTCAA
CCAGGTCTGGGGCTACCAGCACGATGGCTATGAGCACACGGTCAACACCCACATCAACCG
CCTGCGCAGCAAGATCGAACCCGACCCGGCCAACCCACGGCGGTTGCTGACGGTGTGGGG
CCGCGGCTACAAGCTGGTCGACCCGGCCGGGGCGGCGGCATGATCAAGCCGAACCTGTGG
CAGAAGCTGGCGGTGGTGACCGCCGCGCTGATGCTGATGTGCTGCATGGCGCTGCTGGCA
CTGCAGATGCGTGCCAACACCCGCCACGAGCAGGAAGTCGTGCAGCGGCTGTCGCTGGGC
CTGGCCGAACACATCGCCCAGCGCAGCGAGCTGATGGACACCAGCGGCATGCGCGATGCG
GCGGTGCGCGCGCTGTTCGGCCAGCTGATGGCGGTCAACCCCAGTGTCGAGGTCTACCTG
CTTGACGACCAGGGCCGCATCCTCGGTCACGATGCACCCAGTGGACATCTGGTGCGCAAC
CGGGTGGATGTGGCGCCGTTGCGTCGCCTGCTGGCCGGTGCACCGTTGCCGATCCTCGGC
GATGACCCGCGCAGCGCCGATGGCCGCAAGGTGTTCAGCGCTGCACCATTGATCGTGCAG
GGCCGGCCGGCCGGCTATGTGTACGTGGTGCTGGTCGGCGAGCACCGGCAGATGCTCGCC
GACGATCTTGCCGCCGGCAGCCAGTGGAACACCACGCTGTGGTCGGTGGTGCTGGTCGGC
AGCCTCGGCCTGTTGGCCGGGCTGGTCGCGTTCTACTGGGTGACGCGTCCGTTGCGGCGG
CTGACCCGGCGGATCCAGGCCTTTGACATCGATGCGCCGACGCCGCTGCCGCCGCCGGAG
CCGCTGCGCGCTGGTGAGCGCGACGAACTGGTGATCCTGGAACATGCGCACGCGCAGATG
GCGCAGCGGCTGGGCGAGCAGTGGCAGCAGCTGCGCCAGCAGGATCTGCAGCGCCGTGAA
CTGGTCGCCAACATCTCGCACGACCTGCGCACGCCGTTGTCGTCGCTGCACGGCTACCTG
GAAACGATGGCGTTGAAGGACGCCACGCTGTCACCGAACGAGCGCCGCCGCTATCTCGGC
ATTGCGCTGGCACAGAGCGCCAAGGTCGGCCGGCTGGCGCGCGCGCTGTTCGAACTGGCG
CGGCTGGAGCACGGCGAAGTGCGGCTGGAGTGGGAAGTGTTCGCGCTGCCGGAGCTGCTG
CAGGACGTGCTGCAGAAGTTCGAACTGGCGGCACAGGCGCGTGGCCAGCAGCTGCACGCG
GCGTTTCCGCCCGGCCTGCCGCTGGTCCGTGCGGACCTGGGCCTGGTCGAGCGGGTGCTG
ACCAACCTGCTCGACAACGCGCTGCGCCATGCACCCGAGGGTGGCCAGATCGAGGTGCGC
CTGCGCGCGACCGCCGACAGCGTGGAGGTCTGCGTCGCCGATGATGGCCCCGGGGTAGCC
CCGGCGCTGCGTACCCAGCTGTTCCAGGCACCGGCCGCGCTCGGCGCGCGGCGTGGCGAC
AACGGCGGATTGGGCCTGTTGATCGTGCAGCGCATCGTGCAGTTGCATGGCCGCCGCATC
GAACTGCGCGACAGCGAACGGGGCGCGCTGTTCGTGTTTGCCTTGCCGCGCGCGGAAACG
GCGGTCTAGCAGGCTGCCTCGGCCTCCACGACACCGCCGTTTTCCAGCGGCAGGTGCAGG
CGGATGCAGGCGCCGCCCAGCGCCGAATCGGTCACCTCGACCTGGCCGCCATGCTTGTCG
GCCACCACCTGCACCAGCGCCAGCCCGAGGCCGAAGCCGGGGCTGCCCGGGTCCAGCCGC
ACATAGGGTTGCAGCACCTGGCCGCGCAGTTCCGGTGCGATGCCGGGGCCGTCGTCCTCC
ACCTGCAGGCACAGCCAGCCGTCATTGACTGTGCTGGCGATGCGGATCTGCCGACGCGCG
TAACGCAGCGCATTGCCGAGCAGGTTGCGCAGCGCCAGTTCCAGCATGTGCCGGTTGACG
TTGACCAGGCCCACCGGCGACAACGCCTGCTGCACCGGCATCGGCAACGGTGCGAACTGG
GCCACCACGCCGCGCACCAGCGCCGCCAGCTGCAGGCGCTGGCGGGTCAGCTGATGGCAG
CGGCCCAGTGCGGCGTATTCGACGCCGGCATCGGTGAGGTGCTGCAGTCGATCGACGTCG
GTGCGCAGCCCGCCCAGCGCATCGCGCTGCACATCGTCGAGCGCGGTGTCTTCCAGGTCG
GCCAGGCCGAAACGCATCCGTGCCAACGGCGTGCGCACCTCGTGCGCGACCGCCTGGGCC
AGCACGCGCTGGCTTTCCAGCAGCTGCTGCAGCTGCTCGGCCATGTGGTTGAAGGCGTTG
GCCAACGGCCGCACCAGCGCGGTGCCGGCGCGCGGCGCACGCGTGTCCAGCTGGCCGTCG
CGCATGCGGCGGGCCGCCTGGGCCAACTGCGAGACGTCGCGCCACAGCCGGTACACCATC
ACGTACATCGGCAGTGCCACCGCCACCATCAGGATCAGCAGCAGGATCGCCACACCGGAT
ACTTCGCTGTCCTGCCAGCCTTCGTCCGGCAGCGCCTCGTCCAACGGGCCCAGCATCACG
GCGTAGTCGCTGTCGCCGATCCGCTGCAGGCTGCGCATGTGCTCCAGGTCGATCTGTACG
CGGCCGTTGTTGAACGGCGGGCGCTGGCTGGCCGGCAGGGCCTTCACCGCCTCGGCCAGC
GGCACCATGCGCAGCGCGTAGGCGAAATCGGCGTCGAGTTCGCGCGCCAGTGCCGGCCAC
TGCTCGCGCGGGGTTTCGGCGAAGCGATGCTGCAGCAGCGCGTGCGTGCCGCGCATCTCG
GCCTGCAGGCCGGCTTCGGTGCGGTCTTCCAGCAGGGCGTCCCAGGCCCACAGGCCCAGC
ACGATCAACAACAGGTGGGCGACCAGGAAACCGATGCCGTAGCGCAGGAAGTGGAAGGCG
TGGCCGCGCATCGCCGAGGGTGTGCGTTTCATCCCCATGCCGAGCGGCTGAACAGGTAGC
CGCGGCCACGGACGGTCTTGATCCGTTCCGGCTGCTCCGGGTTGTCGCCCAGCTTGCGGC
GCAGGCGCGAGATGCGGGCATCGATTGAGCGGTCCAGGCCATCGAAGGCGATGCCACGCA
GGCCGCGCAGCAGCGCGTCGCGGTCCAGGATCTGGCCGGCATTGCTGGCCAGCAGGAACA
GCAGGTCGAACTCGGCGGTGGTCAGCTCCAGCAGGCTGCCCTGCAGGTGCACGTTGCGGG
TGGACGGGTCGATGCTCAGCTCGCCGAAGCGCAGGCTGCCGTCACGCGGTTCGACCCGGC
GGTGGCGGCGCAGGTGGGCGCGCAGGCGGGCCAGCAGCACCCGCGGTTCGATGGGTTTGC
CGATGTAATCGTCGGCCCCCAGTTCCAGGCCCAGCACCTGGTCGATGTTGTCGGTACGGG
CGGTCAGCACGCAGATGATGCCGTCATAGTGGGGCCGGATCTGCCGACACACTTCGAAAC
CATCCTGGTCGGGCAGGCCCACATCGAGCAGCACCAGGGCCGGCTTCTCCGCCAGGATCC
GGGCCACGGCGCGCTCGCCGCTGCGCTCGTGGGCCACCTGGTAGCCATGCCGTTGCAGGT
AGTCGCTGACCATCGTTCCCAGGCGGGCATCGTCTTCGACCAGTACGATATCCAGCATTT
CCAAGGCCTCCGTGGGCGCAAACGTACCGCCACGGCACGAGCGCGGCGATGCTATCCCAG
CCTTCGGGCCGCCCGGGTCCCGGGGGCGGGCGCCATTCAGCCGGGGTTGCTGGCGCGCGG
GCCGGGTCTCAGTCCCGGCAACAACTTGGCGGCCAGCATAGCCTGTTGCTGTTACAAAAC
GTTACCTTCGTGATACGGCTGGTGACGATCGCTGACAGCAAAGCGACTGACGCCGCGCGC
CCCCGCGCCGAGCATGGAGTCTCCTCCGCTCCGCGTGCCGTCCCCATGTCGCCCGCCGCC
CCCTGCCTGCCGAACCCGTCCCGCCGCTGCCAGTGCGGAGGCTTCCGATGAGCGGCGTGG
TCGGGGCCTGGCTGCCGCCCGCCGAGGATGAGCAGCTGCTGCAGCAGCTGGCCCCGATGC
TGCGCGCGCTGCAGCAGCGTGGGCGTGGCCGCATCGGCTACTGGACCGACGCCGAGGCCG
GCCTCGCGCTGGGCCATTGCCGGGCGCCGACCGATACGCCGTTGCAGCCGCTGAGCTCGG
ACTGCGGTCGCTACGTGCTGTGCCTGGACGGCCGCCTGTACAACCGCGGCGACCTGCAGG
CGCAGCTGCGCGATCTGCCCCGCAGTTGCAGCGATGCGCGGCTGCTGCTGCAGGCGATCG
TCGAATGGGGCGTGCAGCGGGCGCTGTCGCGCATCGAAGGCGCCTTCGGTTTCAGCGTCT
GGGACCGGGAGTCGCGCGTGCTGTGGCTGGCCCGTGATCCGGTGGGCGAGCGGCCGCTGT
ATTACGGCTGGTACCAGGGCCAGTTCCTGTTCGCCTCGGAGTTGAAGGCGCTGCAGGCCT
TCGCCGGCTTCGCGCCGAGCATCGACCAGGATGCCCTGAGCCTGCTGCTGCGCCACGACT
ATGTGCCGGCGCCGCACACCATCTACCGTGGCATCCACAAACTGGTGGCGGGCGCGATGC
TGCGTATCGATCTCAGCGACCATGCCGCGGGTTGCTCCAGCCAGGCCGCGCAGGGCGGCG
CGCGTTACTGGTGCGCACGCGACGCGATGCAGAGTGCACTGCAGGAGCCGCTGCAGCCGG
CGCCGAGCCTGGAACAGGCCACCGACCAGCTTGAAGCGGTACTGCAGAAGGCCATCGCTT
CACGCATGCACTCGCCCCTGGCGTGCGGCGCGTTCCTGTCCGGCGGTACCGACTCCTCGC
TGGTGACGGCGATGATGCAGGCACAATCGACCCTGCCGATCGAAGCGTGGACGGTCGGCT
TCGACGATCCGGGGCATGACGAAAGCAACTGGGCGTCACAGGTCGCGCGCCATCTGGGCG
TGCAGCACCACCTGCATCGCATGGACGCGCGCCAGGGCCTGGACCTGCTGCAGCGCCTGC
CGCAGGTCTGGTGCGAGCCCTTCGCCGACGCCTCGCAGCTGCCGACGCTGCTGGCCAGTG
AACTGCTGGGGGCGCGCAAGCCGGTGGCACTGACCGGTGACGGTGGCGATGAACTGTTCT
TCGGGCATCCCAGCTATGGCCGCGCGCTGCGCAATGCGCGCCTGTGTGGTGGCCTGCCGG
ACTGGGTACGCGACCTGGCGCGGCGCAGCGGCAACCGCATGAACGTCGAGCGCGGCCGCC
TCGGTGGCTGGCGCGCCCTGGTGGCCGAGGTGGCTGCCAATGAGGTGGAAGGTCACTACC
TGCAGCGCGTGACCCGCTGGCGGCAGCCGGCGCAGGTGGTGCTGGGTGCGCGTGAGCCGG
TGACGATCTTCCAGCAGCAGGACACGGCGCTGCCGGCCGAGGCGCGCATCCAGCTGCTGG
ATTTCCGCATGGACCTGGCCGAGGGCATCCTGGCCAAGGTTGATCGTGCGGGCATGGCGG
CGGGCGTTGAAACCCGTGCGCCGCTGCTGGACATGGAGGTGGTGCGCCTGGCCTGGCGGC
TGCCGCAGCACCTGAAGTACCACGATGGCGAGCACAAGCGGATCCTCAAGCACCTGCTGG
CGCGCTACCTGCCGGAACCGCTGGTGTATCGCCCCAAGCGCGGCTTCGGACCGCCGATGG
CGCGCTGGTTGGCGGGCCCGCTGCGCGACTGGGCGGAGGCGCTGCTGGATCCGCAGCTGC
TGCGCAATCAGGGCTGCTTCGATGTGGCGCGCGTGCGTGGTGTCTGGGAGGCGTTCCTGC
GGGGCGAGCGCAAGTGGCACACACACCTGTGGAACGTGTTGATGTTCCAGGCGTGGCACC
AGCACTGGCACGGTGGTCGCGGGCGCTGAGCCGTTCCTGCATCGCGTGCGGCGGGTTCAA
TCTGCGCGGCGCAGGGCGGATGCCCTTGCGTACGAATGTCCTCCGGCGCCGGCCGTTGGC
CGTCACCTCCCCCTTTACTTCGTACGCAAGGGCCTCCGCCCGACGTTCGGAGTTCGCCGG
CGCCTCCTTGAAAGGCGGCCGCGAGCGCTGTGATCTCCTCGCCGGAAGCCGAGCCTCGTC
GGGGCGGGCAGGGCCCATCGGTTCGCGGCGGATCAGGACGAAGACACGCGTGTGGCGGAT
GCATTCTGCGCGGCGCAGGACGGAGGCCCTTGCGTACGAATGTCCTCCGGCGCCGGCCGT
TGGCCGTCACCTCCCCCTTTACTTCGTACGCAAGGGCGTCCGCCCTGCGTTGGGAGTTCG
TCGGCGCCTCATTGAAAGGCTGCCACGAGCGCTGCGCTTTACCTGCCGTAAGCCGAGCCT
CGTCGGGGCGGGCAGGGGTCTGGGCAAAGTAAAGGAGGAGGTGACGGCCAACGGCCGGCG
CCGGGGGAAATTTGCCCAGACCCCTGCCCGCCCCGGCGGGGCCCTTCAGCCTGCAGAGAC
GTCGCACGAAGACGCGCTTCGGTATCCAAACGACAAGCAAAAAAAGACCCGGCAGAGGGA
GGGATCTGCCGGGTCCGGATTGCGTGGGGGGAGGGACCCACGCAATGAGCGTTGCGTCGC
GTCAGTGGTTGTTCGCGTCCGCCGTTGATTCGTTGTAGCCCTGCACCAGCTCGGACCAAG
CCTTGCTGGCCTGCAGGCCGAGACCGACCACGTCCTGCTGGGCCTGGCCCAGCCGCTGCA
GGTTGTCCTGCCACAGCTGCGCGCCCTTGGAGAGCGTCCCGGCCGCATCCTCGCCGCGGG
CCAGTTCACCCAGCCAGCCGCCGGTCGCAGTCAGGTTGCGCTCCATCACCTTCAGCTGCA
CGCCGAACATGCTTTCCGCGTTCTCCAACGCCAACCGGTTCGCGCGCGTTGCCGCGGCGG
CGAGCTGGCGGGTGGCATCACTGAAGCGATCGCTGAAGGCGGCGGCCATGGGGGCGTCAG
GGAGTGGCTTGATGCATTGCAGCATACGCCCTTGATGCGGCAATGCAACAAAAATAACAA
AGGCGCCAAGGGCGCCTTTGAAACACCTTTCAGATCAATGAGTTGATCAGGGGTTCGGCC
CGCGGTAGCGACACCCCGACGTGCAGGTTTCGTGCACGGTGATCTCGCTCAGCGCCGGCA
GGCCGGGCTTGAGCTCGTTCCAGATCCACACCGCCAGGTTCTCGCTGGTCGGGTTCTCCA
GGCCGGGGATGTCGTTGAGGTAGTGATGGTCCAGGCGATCGTAGATCGGCTGGAAGGCCG
CCTTCACGTCACCGAAATCCATGATCCAGCCGGTCTGCGCCCCCGGCTCGCCCTCGACCT
TCAGTTCCACCCGGAACGAGTGGCCGTGCAGGCGCGCGCACTTGTGCCCCGGCGGTACGT
TGGGGAGGCGGTGCGCCGCCTCGAGCATGAAGACTTTGAAGATTTCCATGGCGCAATTGT
ACGCCGCAGGTGGCCGGCCATCCTGAGCGGATGCCGGGCTTTCGTGAAGTAACTCTTTCC
ATCCGGATGAAGAGATGATAGTTTCTCTTATATCCGTATGAAGAGATGTTATTGGCCGGA
CCCGGGCCAGGCATGGACTACTGCGGAACTTCATCGCCCTTACCACCTCCCCCACATCGT
CATGCCCAAGCACACCCTGCTCGTGGCGGCCCTGGCCGTCGCTCTGGCCGCGCCTTTGTC
TGCCGCCGCCGAAACCTCCGCCGACGCCAGTGGCGAAGCCAGCACCCTGGCCGCCGTGCG
TGTCACCGGTTCCAACATCAAGCGCACCGATACCGAGGCCTCCAACCCGGTGCAGGTGAT
CGGCCGCCAGCAGCTGGAACAGACCGGCAAGGCCACCGTGGCAGATGTGCTGCGTTCGAT
CTCGGCCAACACCGGCAACGCCAGCAACGAAACCACCAACAACGGCTGGGCCTCCGGCTC
GGCCGGCATCGGCCTGCGCGGCCTGTCGCAGAAGAACACGCTGGTGCTGCTCAACGGCCG
CCGCCTGGCCAACTACGGCTTCCCGGCCGGTGGCCTGTCCGATACGTTCGTTGATCTCAA
CGCGCTGCCGCTGGTCGCGGTCGAGCGCATCGAAGTGCTCAAGGACGGCGCCTCGGCGGT
GTACGGCTCCGACGCCGTGGCCGGCGTGGTCAACATCATCACCCGGCAGAACTTCGAAGG
CGCCGAGATCGGCGGCAGCTTCGGCGGTGCCGACCAGGGCGGCCTGCACGAGCAGAACCT
GAAGTTCGTCGGCGGCCTTGGTGATCTCGACACCGATGGCTACAACATCCTCTTCAGCCT
GCAGGGTTACAACCGCGAACGTCTGGACCAGGACGAACGCAACCTGACCAAGAGCGGCAT
CTACACCGACAAGCCCGGTGGCCGCTGGAACGGCTGGTCGGCCAAGGGCGCGCGCTACCT
GGTCAACGGCGTGTCGGTGCCGATGCTCGACGCCAACGGCAACTGCCCGGTCGGTACCAC
CCGCGTCGCCAGCGCGCCGATCGACGGCCTGGCCGGCGACACCTGCGGCTTCAACCAGGC
CCCGTTCACCACGCTGATCCCCTCGACCAAGCGCTACCAGGCCTATGCCAACGGTACCTT
CCGCCTGAACGACAACGTCGAAGCCTTCGGCGAAGTGCTGTACAGCCAGATCAAGAGTGC
CGCGTGGTTCGGCAGCAGCCCGTTCTTCACCCTGGAGAGCGGCCGCTTCGCATTGAACGC
CAACAGTGGCCTGGCCGAACCGGTGTCGTCGCTGCTGCCGGCCAACAATCCGTACAACCC
GTACGGCCGTGCGATCCCGATCGAATACACCTTCTTCGACCTCGGCGGCACGATCAAGAC
CAACCGTTCCACCGCCTATCGCGGCGTGTTCGGCCTGCGTGGCACCACTGCGAACTGGGA
CTGGGAAGTGGCTGCATTCGGCGCACGCAGCAGCGAGCGTGAGAGCGTGTCCGGCGGCTT
CGCCAATCGCTGGGCGCTGGCCGATGCGCTGGCCACCGGCAGCTACAACCTGCTGAATCC
GGCGGCCACGCCGCAGTCGGTACGTGATTCGATCAACATCGCCACGCTGCGCCCGGCCGA
GTCCAAGCTGCAGGGCGTCGACGCGAAGATTTCCGGCAGCCTGGGCCACACCTGGGCCGG
CGAGATCGGCTTCGCCGCCGGTGCCGAGTGGCGCCGCGAGAAGCTCGATTCCAACAACCC
GTGGCAGATCGATGCCGGCCTGCAGGTGCGCCCGGCCATCGCCGAAGTACATGGCCAGCG
CCAGGTCAGTGCCGCCTACGCCGAAGTGAACGTGCCGCTGGCCTCGACCCTGGAACTGTC
CGCCGCCGCGCGTGCCGATCACTACGATGATTTCGGCGATGCGTTCTCGCCGAAGATCGG
CCTGCGCTGGCAGCCGCTCGATTTCCTGCTGGTGCGTGCCTCGGCGTCGAAGGGCTTCCG
TGCACCGTCGCTGTCGGAGAACTCCAACAGCACCAGCATCGCCTACGGCAGCGTGGCCGA
CCCGCGTGATCCGGACGTGCCGGGCTCGCGCCAGAACCCGACCTTCTTCACCGTTGGCAA
CAACGCACTGAAGCCCGAGCGCACCAAGAGCGTGAACTTCGGCGTGGTGCTGTCGCCATG
GGCCAACACCAACCTGAGCGTGGACTACTACCGCATCCAGCTGGACAACCTGGTAGGCAC
CAACAACACCCAGACCCTGGTCAACGACAACGTGGCCGGCGCCGTGCAGCGCGACGAGCG
CGGCAAGCTGCAGGCCGTCTACAACCGCTACCAGAACCTGAGCGAGCTGAAGACATCGGG
CATCGACGTCGAGCTGCGCCAGCGCATCCCGACCGCTGCGCTCGGCGACTTCACCGTGTC
CTCCGCCTACACCCACGTGCGCGACTACCGTCGCCCGACCGTGGTCGGCGGCCCGCTGGT
CGACTACGCCGGCAGCAACCTCGGCGCGACCCTGCCCAAGGACAAGGCCACCACCACCCT
GGACTGGAAATACGGCGACTTCAACGCCGCGGTGACCTGGTACTACACCAGCAGCTACCG
CCAGGAGGCCAGCACCGCCGCCAAGGCCGTGCAGCAGCGCGTCGGCAGCTACAGCCAGTA
CGACCTGTACCTGGCCTACACCGGCATCGACAAGCTGACGGTGTACGCCAAGGTGCAGAA
CCTGGCCGACAAGACGCCGCCGTACGATGCCTCGTTCCCGGGCATCCGCGCGCCGTACGA
CTTCAGCCAGTACGACCTGCGCGGCCGCTACTTCACGCTGGGCTTCGACTACCGCTTCTG
ATCCACCCGCTGCGACCGGTCTCCCCAAGGGACCGGTCGCGCGACCGCCTGCCGTTGTGT
TCCAGGGGAGTCACTGTGTCCTTGCATCGTCGTGCCGTTCTTCCGTTGCTGCTTGCCGCC
GCCACCGCACTGTTCCAGCCGCAGCCGGTACAGGCACAGAGCACCTACTTCTTTCCGCAG
GCTGCCGATGCAGCGGCGTTCGATACCGCCGTGCCCACGCCGGAGCAGTTCCTCGGCTAT
CCGATCGGCAGCCGTTACACCCGGCACGACCAGCTGGTGGCGTACTTCCAGGAACTGGCC
CGGCGCTCGGACAGGATCAGCGTGCGCGAGATCGGCCGCAGCTATGAGGGCCGCCCGCTG
TTGATCGCCACTGTCACTGCCGCAGGCAACCACGCGCGGTTGGAACAGATCCGCCAGCAG
CACGCGACCCTGGCCGATCCGGCGCAGCCGCGCAGTGCGGCGGGCGACAGCCCGGTGGTG
GTGTGGCTGGGATACAGCGTGCATGGCAACGAGACCTCCAGTGCCGAGGCGGCGATGCTG
ACGGCTTACTACCTGGTGGCCAACCGCAGCGCCGAAACCCAGCAGTGGCTGCAGCAGGCG
GTGGTGCTGTTCGACCCGGCGCAGAATCCGGACGGTCGCGATCGTGCCGCCAACTGGCAC
AACGCGTGGGCCTCCGATCCGGCCTCGGCCGACCCGGCCGACAAGGAGCACGTCGAACCG
TTCCCGCAAGGGCGCACCAACCACTACTTCACCGATCTCAACCGCGACTGGCTGGCCCTG
ACCCAGCAGGACTCGCGGCCGAAGGTGGAGGTGTTCCACCAGTGGTACCCGAACGTGCAG
ATCGACTTCCACGAAATGGGCAAGGACAGCACCTACTACTTCGAGCCCTCGCCGAAGAGC
ATGCACAGTCCGCTGATTCCCGCGGCGTCGTACGAATTCAACAAGACCCTGGCCAGGTAC
CACGCGCAGGCGCTAAATGCGCTGGGCTCGCTGTACTACACCGGCGAGAACTTCGACAAC
TTCTCGCCGGTATACGGCTCGACCTACCCGGACTTCCATGGTGCCGTCGGCGTGACCGTC
GAACAGGCCAGCTCGCGCGGCCGCGTGCAGGAATCGGTGAATGGCCTGCTGACGTTCCCG
TTCACCATCCGCAACCAGGTCGCCACCGGGCTGGGCACGGTGCGTGGCGCAGTGACCGAG
CGCAGCGGCCTGTTCGACCTGCAGAAGCAGTTCTTCCAGAGCGCGCTGAAGCAGGCCGCA
CAGCAGCCGGTGAAGAGCTTCGTGTTCGGTGATGCGCATGACCCGGCCCTGACCCGTCGC
CTGCTGGAACTGTTGCTGCTGCATCGCGTCGAGGTGCGCGCGCTGGATCGTGCCGTCACT
GTCGATGGCCAGCGCTTCGATGCCGGCAGCGCCTACGTTGTGCCGGTCCAACAGGCGCAG
TTCCGCCTGGTGCATTCGATCTTTGCCGAGACGCCGCCGATCAAGGGTGATGTGTTCTAC
GGCAGCACCAGCTATGCAATCGCACCGGCCTACGGCGTGGCCTTCGCCGGTAGCCGCAGC
CGTATCGAAGGCGGTGCACGCGTGACCGCGCTGCCGGCGGCGCAGGGCGCGGTGCTGGGC
AGCCAGGCCGGATTCGCCTACGCGATCGACTGGCGCGACTACAACGCCGGGCGCGCGCTG
GCCGCACTGCAGGGCAAGGGCGTGAGCGCACGTGCGGCATTCCAGCCGTTCACCACCGCG
ACCGCGCAGGGCGAGGTCAGCTTCGCCGCCGGCAGCCTGGTGATTCCGGTGGCCGGGCAA
TCGCTGCAGGGCGCAGCGCTGCTTGAGGCAGTGACGTCGGCCGCGCGCGAGGCGGGTGTG
CAGGTGCACGCATTGCCCAGCGGCCGCAGCCGCGAAGGCATCGACCTCGGCAGTGACGGC
GTCAAGGCGCTGCGCAAGCCCACGGTCGCGCTGGTGATGGGCGAGGGCGTGGCCGCCACC
GAGATCGGTTCGGCGTGGTTCCTGCTCGACCAGCAGCTGCACCTGCCTGCCAGCAAGCTG
GACCCGCAGCAGCTGGGCAAGGTGCCGCTGGACCGCTACACCACGATCGTGCTGTCCGGC
GGCACCTACAGCGGCATCGATGCCACGGCGGTGGCCGCACTGAAGCGCTGGGTGCAGGCC
GGAGGTTCACTGGTGACCTACGGCAGCGCCTCGAAGTGGGCGATCGAACAGAAGCTGGCC
GACGGCGAGAAGCTCGGAAAGGAAGAAGAGACTGCCGACGAGAGCCGCCGTGCGTTCGGC
GACCAGCGCGACATCGCCGCGATCGAGCGGGTCAGCGGCAACATCCTCAGTGCCGACGTG
GATACCAGCCATCCGTTGGCGTTCGGCGTGCCGCGCCGGCAACTGGCGATCAACAAGGAA
AACACGGTGACGCTGCAGCCGAGTGCGAACCCGTTCTCGACGGTGGTACGCATCGACGCG
CCGCCGCGGGTGAACGGTTACTTGTCCGAGCGCAACCGCACGCGGGTGGCGGGCAGCGCG
TGGCTGCTGGTGTCGGCGCAGGGGCAGGGTAACGTGGTGCTGTTCGCCGATGATCCGGCG
CATCGCAAGTACTGGCATGGCACGGACCGGCTGCTGATCAACGCGATCTTCTTCGGGAAT
CTGGTAAATCCGGCGAAAGCGCGGGGTTGAGGTGTTTGGCGCCGAGTTTCTGTTGTGCTT
GGGAGGCAGGGGGCCTCAGCCAGGACACGCCGTAAACCCATCCATGGGGGCTCGATGGCG
CCATCCTTGGCGCCAACGGTCCTGGCTGAGGCCCCCTGCCTCCCATGACAGTTTCCTGCG
GGCGCGGACGCATCAGACCCCAAGGCGGGAGCAAGGGCAAATACAAAAGCAAAAGCAAAA
GCAAAGCCAGGAATTGCGACTTCGGCTTTTGCCTTTGAATTTGAATTTGAACTTGAATTT
GATCTTTCTTCTCCCGGCTACCCGGCGGGAGAAGAAGGCGCAGGCAATGCTTGAAGCGGA
TGGGCATGGGGGCAGCGCAGAACCGTTGGCGCCATGGATGGCGCCATCGAGCTTACATGG
ACGTATTTACAGCGTGTTCTGCGCTGCCCCCATGTCCATCCGCCCTCGGTACTGCCACCG
CGTGCTTTATCACCCGGTAGCCAGCAACAAAAAAAGGACGGCGCGTCAGCGCCGTCCCTC
GATAGCCCCCCGCGCAGCGGGAAGCGCCATCCATGTCAGCTGGGATCAGCCGGCGCGACC
GCCGCCGTTGCCACCCTGGCCGCGACCACGGCCGCCACCATTGCCGCCACCGCCACGGCG
CTGGCCCTGACCCGCGCCCGCACGCTGCTGGCCGTTGCCGCCGCCCTCGCGACGGCCACC
ACCGGCCTTCTTCGGGCCGGCATGCGCATGGCGCGGCGCATCGCCGTGCGGACGGCGTGC
GTGGCTCTTGCGCGGCGCGCGCTCACCGGTATCGTGCTCGGCCTTGCCCGGCGCACTGTT
GCCCCAGCGGATCGGCGTCTGCAGCTCGAAGCCCGGCACATCGCGGATGTCCATGTCGCG
GCCCAGCAGGCGCACGATCGCGCGCAGCAGCTTCACTTCATCCTGCGCCACCAGCGAAAT
CGCCTGGCCGGTCGCGCCGTTGCGGCCGGTGCGGCCGATGCGGTGCACGTAGTCCTCGGC
CACCATCGGCAGGTCGAAGTTGATCACCTTCGGCAGCTCGTTGATGTCGATGCCGCGCGC
GGCGATGTCGGTGGCCACCAGCACGGTCACGCGGCCGGCCTTGAAGTCACCCAGCGCACG
CAGGCGCTGGCCCTGGCTCTTGTTGCCGTGGATCGCCGCGGTCTTGATGCCCGACTTTTC
CAGGAACGTGGCCAGCTTGTCGCTGCCATGCTTGGTGCGGGCGAACACCAGGGTCTGCTC
GCGGCTGTCCTGCGCCAGCAGGTGCAGCAGCAGGTCGCGCTTGCGGCCGGCGTCGACCGG
ATGCACGCGGTGGGTGATGGTTTCGGCCACGGTGTTCTTCGGCGTCACCTGGATCTGTTC
CGGGTTGCGCATGAACTCCAGCGCCAACTGGCGGATGTTGTCCTCGAAGGTGGCCGAGAA
CAGCAGGGTCTGGCGGTTCTGCTTCGGCAGCTTGGCCAGGATGCGCTTGATCGACGGCAG
GAAGCCCATGTCGAGCATGCGGTCGGCTTCGTCCAGGATCAGCACTTCAATGCCGGACAG
GTCGACGCTGCGACGCTCAAGGTGGTCGATCAGGCGGCCCGGGCAGGCCACCAGCAGGTC
CACGCCACGGCGCAGGATGTCCAGCTGGTTGCCCATGCCGACGCCGCCGTAGATGCAGGC
GCTGGGGATGCGCAGGTACTTGCTGTAGCCACGCAGGCTGTCATGCACCTGGGTGGCCAG
CTCGCGGGTCGGGGCCAGGATCAGCGCGCGTGGCTTGCGCGGGCCGGCACGTACCTCCTG
CGAGGCGGTGCCCAGGTGCTGCAGCAGCGGCAGGCCGAACGCGGCGGTCTTGCCGGTGCC
GGTCTGTGCGCCGGCCAGCAGGTCGCGACCGGCCAGCGCCAGCGGGATCGCCTGCTGCTG
GATCGGGGTCGGGTTTTCGTAGCCCTGCTCGGCGAGCGCGCGCAGCAGGAAGGGCGCCAG
GCCCAGCGATTCAAAAGACATTGAGTTTGCTCCAAGTACAAGAAACGCCTGTCCGAGCGG
ACAGACGGGGGCAGATCAAACTGATCGGCTGACTCGGAGCGTTCCCGTGAACCGCGCTGC
GAGAATTGGGTGCAGCCGGCACGAAGCGCAGGCTGGAATGCGTGACGAACGGCGTCGGAG
TGGGGGCGGGCGAAGAGGGCGGACCCTGGTCGCCGGCGATCCCGGAGGGAAACGGACGGC
CGCTGCAGACTCTGCAAGTCTAAACGATGTTCGAGACTTCGCGCAAAAAGGCCTGTTCAG
GTAGGGGGTGTCTGCAGGGCTTGCAGCCCTGCACCCGCGGAGGCCAGAGCCACGTCAACG
TCAAAAGCTGGCTTCCTGAGGGTTGGCGGGGTGGGTCCGGTTGAGGGGGGCGCCGTAAAC
CCATCCATGGGGGCTTGGTCGCGGCATCCATGCCGCTCACACCCCCTCAACCGGCCCCAC
CCCGCCTTCGACAGTTTTTCGCGATCTGTCGAATCTCATTCGATTTATTTCGATATCTGA
CGGATTTCGACGATGAATGATGGGGATGTTCGATCCGTCATCGGGAAACTGTCGGGGGTA
GGGCGGTGGGGGGGGGGGGGGGGGGGGGGGGGGGGGGGGGGGGGGGGGGGGGGCCCCCCG
CCCGGGGGGGGGGGTGGCGGGCCCCCCCCCCCCCCCCCGGGGGGGGTTGGCGGGGCCCCC
CCCCCCCCCCCCCCCGCCCCGCCCAACCAGTAGAAAGCCAGAGCCGCTTTTGACGTTGCC
GTTGCTGTTGCATTGAGCAGGTGCAGGGCAGCAAGCCCTGCCGAACCCCCCACTACGGTA
GGGTGGGCCGATGCCGCGCTGCAGCTTGGCGTCGCCGCAGATTTGATTACACTTGAAACT
TGTTTGCCCACGACTCCGGACACCCACCCATGAAGCTTGGTTCTTTGAAGGAAGGCGGCC
GCGACGGCACCCTGATCGTCGTTTCGCGTGACCTGCGCCACGGCGTGCGCGCCACCGGCA
TTGCCGCCACCCTGCAGCAGGCCCTGGAGGACTGGAGCCACATCGCCCCGCGCCTGAACG
CCCTGTACGAATCGCTCAACGCTGGCGATGCCGATGGCGTGTTCGACCTCGACCCGCAGG
CACTGGCCGCACCGATGCCGCGCGCCTATGAGTTCGTCGATGGCAGCGCCTACCTGCCGC
ACGTCGAACGCGTGCGCCGTGCCCGTGGCGCCGAGGTGCCGGAGAGCTTCTACACCGATC
CACTGATGTACCAAGCCACCAGCGCCGGCTTCTACGGCCCGCGCGATGCGGTCAAGGTGG
TCAGCGAGGACTACGGCATCGACCTGGAAGCGGAGATCGTGGTGATCACCGACGACGTGC
CGATGGCGGCGACCCCGGAACAGGCAGCCGGTCATATCCAGTTGGTCGGCCTGGTCAACG
ATGTCTCGCTGCGCAACCTGATCCCGGGCGAGCTGGCCAAGGGTTTCGGCTTCCTGCAGT
CCAAGCCGCGCTCGGCGCTGTCGCCGGTGTTCGTCACCCCTGACGAGCTGGGTGCCGCGT
GGCAGGACAGCAAGGTGCACCTGCCGCTGCTGACCCACATCAACGGCCAGTGGTTCGGTG
CGCCGGAAGCGGGCGTGGACATGCAGTTCAATTTCGCCCAGCTGGTTTCGCATGCGGCCA
AGACCCGTCCGCTGGTCGCCGGCACCATCGTCGGCTCGGGCACCATCGCCAATGAAGACA
CCAGCAAGGGTGCGTCGTGCTTCGCCGAGCAGCGCGTGGTCGAAACCCTGCGGGACGGCA
AGCCGAGCACGCCGTTCATGTCGTTCGGCGACGTGGTCCGCATCGAGATGCTCGATGCCG
CCGGTAACAGCATCTTCGGTGCGATCGAGCAGCGCATCGAACAGGCGGCCAGGCCCTGAG
CATGGAGGCGGCCATGGAGATCCCGGTCGACGACGGCATCGTGCTGTACACCTACTGGCG
ATCCAGCGCCGCCTACCGCGTGCGCATCGGCCTGGAGCTGAAGGGCCTGGCCTGGGAGGC
CCGGCCGGTGCATCTGGTGCGCGACGGTGGCGAGCAGCACCGGGATGCCTATCGGGCGCT
CAACCCGCAGCAGCAGGTGCCAACCCTGCTGCATGAGGGGCATGTGCTGACCCAGTCGCT
GGCGATCCTCGAATACCTGGACGAGCGCTTTCCGCAGGTACCGCTGCTGCCGGCCGACGC
CGCCGGCCGCGCGCGGGTGCGGGCGCTGGCCCAGCTGGTGGCCTGCGACATCCACCCGAT
CAACAACCTGCGGGTGATGCAGTACCTGGAGCGCGATCTGCAGGTGCCGGCCGATGCGCG
CACGCAGTGGACCCTGCAATGGATCGCCGAGGGCTTCGCGGCGATGGAAGCCCTGCTGGT
CAACAGTCGTGACACCGGCGCCTTCTGCCACGGTGACCGTCCCGGCCTGGCCGATATCTG
CCTGCTGCCGCAGCTGTACAACGCCCACCGCTTCGGCCTGGACCTGGCACCGTACCCGAC
CCTGCGCCGCATCGAATCGGCCTGCCAGGCAGTGGATGCCTTCGACCGCGCACGCCCGGA
AAACCAGCCCGACGCCGCCTGAAAAAAAGGGGACGAAAAAAAGGGGACGGAGGGGATTAA
GTCGTATATGCACTTACGACTTAATCCCCTCCGTCCCCTTTCTGCCGCAAACGGGCCAGG
TCATCGCGGAACACCCGGTAGGCTTCCTCGCGGCGCGCATCGTCGGCCTGCCGCAACACC
CATGCCGGGTGCACCGTGGCGTAGCCGCGCGTGCCGTCCTCGAGGGTGTGCCAGCGTCCG
CGGTCGCGTGCGAGGTCGAAATCACGACCGAATACCGAGGCTGCGGCTGTCGCGCCGAGG
CACACGATCACCTGGGGCCGCACGCGTGCGATCTCACCCATCAGCCAGGGGCGGCAGGCC
TGGATGTGGCGGCTTTCCGGCCGCTTGTGCAGCCGCACCTTGCCGCGCCGCTCATGGTGG
AAGTGCTTCACCGCGTTGGTGAGGTACAGCTGGGCGCGATCGATTCCCAGTTCCGCCAGT
GCGCGGTCCAGCACCTGGCCGGCAGGTCCTGCGAACGGCTGCCCGCGCAGATCCTCGGTA
TCACCGGGCTGCTCGCCGATCACCATCACCCGCGCATCGGCAGGCCCCTGCCCGAACACG
GTCTGCGTGGCCTGCTCCCATAGCGGGCACTGGCGGCAGGCACTGGCCTGTCCGCGCAGA
TTGTCCAGGCTGCTGGCATCGGCTGCCGGCGTCGCAGCGTTCGCACGCGGGGGAATCCTG
CGTTGCGGTGCCTGTGCCGGCCGGTCATGCATTTCCTGCACGCGGTCGGCCGCGTCGCGC
ACCAGGCGTGGCAGCAACTGTGCTTCAGGCAGGTGGCGCCAGTACTTTGCCGGCATCTCC
TGCATCATCATCCGTGTGTTGAGCCGCGCCGGATTGAAGATGCTGGCGTAGTAGGTCTGC
CACAGCGACTCGCGTGCATCCTCGGCCGGGGCATCTTCGCGCCGTGCACCGGGGCCGAAG
GCAAGCGCCTGCCCATCCCAGGCGACGCTGCGCGAAGGGGTCAGGATCGCCCAGCGCATG
CCGGTGAAGCGGCGCGCGAAGAACGGCGAGACCCGGTCGACGATGTGGTGCTGCGGCTCG
AACCAGGCGATGAACGCATCGGGCTGGCCAGGTACCTCGCGGAAGCGCACGAATGCCTTC
ATCTTGTGCGTGTCACGGCGGACGGCCTGGGCGAGGGCTGTCGCGCGCAGGACATCGGCG
TCGGCGGGGTTGCCCAGCACTGATCGCTCGCCATGGGCGATGCGCCACAGCAGGCGATAC
AGCACGGCCAGACGCTGGGGATCGCGATGGCACAGGCAGGTGGCCGCCAGCTCCAGGAAG
TCACGTGGAACGTTGGGTGCACCGGCATCGGCAAGCATCGGCGCCTGCTGCACGGCCGGC
GCATCCAGCAGCGACGTGTCACTCCCTTCCAGCCAGTCCAGCTGCGGCGGGGCAACGCCG
CGCAGCAACGCTTCGCGCGCAGCATCGCGCCAGGCCTGCAGCGACCACGGCGGATCCACC
CGCAGCGACCAGCGCTGCGCGTCAGGATGCAGACGGGGCATCGAAAAGCGAACCCTGGCG
CGGCGGCGGGGCCAGCTGCGCGCGCAGCGCCGCCGGATCATCCAGTGCTTTGCGCGGGTG
ATGGTCGGCCAGCAGCACGAACGGCAGCAGCTTGCTCATCGGTGCCCTCAGGCGCGCGAT
GTCGGCCACGCGCAGCCGCCCGTGGCGGCGTGCCATCAGCACGCGCTTGACGTTGCGCAC
GCCAAGGCCGGGCACGCGCAGCAGCATTTCCTTCGGTGCCCGGTTCAGATCGACCGGAAA
GCGCTCGGGATGGCGGATCGCCCAGGCCATCTTGGGGTCGATATCCAGGTCGAGCATGCC
GTCCTGGGTGGTATCGGTAATCTCCTCCACACCGTAACCGTAGAAGCGCAGCAGCCAGTC
TGCCTGGTAAAGGCGATGTTCGCGCTGCAGCGGTGGCGGCTGCAGTGGCAGCTGCCGGCT
GGCGTCCGGAATCGGGCTGAATGCGGAGTAGTAGACCCGGCGCATGCGGTAGTTGCCGTA
CAGACTGTCGGCGCTGGCCAGGATCTGCTGGTCGTTTGCCCCGTCCGCGCCGACGATCAT
CTGGGTGCTCTGCCCGGCCGGTGCGAAACGGGGAGGGCGCGGGCGAGCGCTGCGGCTGGC
CGTCGGCGCCACCACTGCGGGGGCCTTGCGAGCTTCCTTGGCTTCCTCGATGCGCCAGCG
CAGTTCGCCCATCGCGCCACGGATCGAATGCACCGTCTTCTCCGGTGCCAAGGCGCTCAG
GCCGGCTTCGGTCGGCAGTTCCACGTTGATGGACAGGCGATCGGCATAGCGCCCGGCATT
GGCCAGCAGTTCCGGCGAGGCCTCGGGAATGGTCTTGAGGTGGATGTAGCCGGCGTAGCG
GTGTTCTTCGCGCAGCTGCCGGGCCACTTCCACCATCTGCTCCATGGTGTAGTCCGCATT
GCGGATGATGCCGCTGGACAGGAACAGGCCCTCGATGTAGTTGCGCTTGTAGAAGTCCAG
GGTGAGCGTGACCACCTCGTCCACGCTGAAACGCGCGCGGGCCACGTTGCTGGAGACCCG
GTTCACGCAATAGGCGCAGTCGTAAATGCAGAAGTTGGTCAGCAGGATCTTCAGCAATGA
AACGCAGCGGCCGTCGGGCGTGTAGCTGTGGCAGATGCCCATGCCCTCGGTACTGCCGAT
ACCGCCACTGGCGCGCGAATCGCGTTTGCCCGAGCCGCTGGAGGCGCAGGACGCGTCGTA
TTTGGCGGCGTCGGCCAGAATGGCCAGCTTGCGGATGGTTTCCATTGAGGAAACCTACGG
ATGAGGGGTCTCATTGGATGAGACCGCCCATGAACGCTTCAGAAAAAAGGGGACGGAGGG
GATTAAGTCGCAAATGCACAAACGACTTAATCCCCTCCGTCCCCTTTTTCGTGGGGTCAG
AAGCCGTGGGTGATGCTGGGTGCGCCGGCTGAGAAATCGGCGTACGGGTCGTGCTCGCCG
CTGCTGCCTTCGGACAAACGGAACTTCAGGGCCAGGCCATCGCGCGAGTCGGCCGCGCGC
AGCGCTTCCTCCTGCTCGATGATGCCCGCCTTGGCCAGCCGGAACAGGCACTGGTCGAAG
CTCTCCATGCCTTCTTCCAGCGAGCCTTCCATCGCCGCCTTGATCTCGTGCACCTGGCCG
CGACGCAACAGGTCGCGGATCATCGGCGTATTGATCAGCACCTCGGTGGCCGGCAGGCGA
CGGCCCTCCTTGTTCTTCACCAGGCGCTGGCTGATCACCGCACGCAGGTTCAGCGCCAGG
TTCATCAGCACGTTCTTGTGCGCGCTTTCCGGGAAGAAGTTGAGGATGCGCTCGATGGTC
TGGTCGGCGTTGTTGGAGTGCAGGGTGGCCAAGCACAGGTGCCCGGTCTCGGCGAAGGCG
ATCGCCGCCTCCATCGTTTCCGCATCCAGGATTTCGCCGATCAGGATCACGTCCGGCGCT
TCACGCATCGCGTTCTTCAGCGCGTTGTGGAAGGCGTGGGTGTCCAGGCCGACCTCGCGC
TGGTTGACGATCGACATCTTGTGCTTGTGCAGGTACTCGATCGGATCCTCGATGGTGAGG
ATGTGACCGGTGGTGGTGCTGTTGCGGTGGTCGATCATCGACGCCAGCGAGGTGGACTTG
CCGGAACCGGTGGACCCCACCACCAGCACCAGCCCGCGCGGGGTCATGATGACGTCCTTC
AGCACCTGCGGCAGGTTCAGCTCCTCGATGCTCGGGATACGGCTGCGGATGGCGCGGATG
ACCATGCCGACCTCGCCCCGCTGCTTGAACACGTTGACGCGGAAGCGCCCGGCATCGGGC
AGGGCGATGGCCATGTTGAGCTCCAGCTCGCGCTCGAACTGCGGCACCTGGCCTTCGTCC
ATCAGCGAGTAGGCGATTTTCTTTACCATGCCCGGCGGCAGGCCGGTGTTGCCCAGCGGA
TAGAGCTTCCCCTCGATCTTGATGTAGACCGGTGCCCCGGTGGTCAGAAACATGTCCGAA
GCGTTCTTTTCGGTCATCAGCTTCAGGAAGTAGCCGATATCCATTGCGAATTTTCCCCAA
CGAAACGGCCGACGCCCGTTGCCAGCACGGTGTCGGCTTGACGACAATGGCCGTGAACCG
ACAACCGGTACGGCCTCCCCAATGAAACGACTTAGCTTCGCACGAATGCGCCATGGCCTG
TATGTGATGGCGTTTGCATTCGCACTGTCTGCCCCCGCCTGGGCGCAGGACGCCGCCCTG
GAACTGGCGCAGGCCCGGCAGGCGGTCGACAAGGCCACCCAGGCCGACGCCGACCAGTAC
GCCCCGGACCTGATCGGTCTGGCCCGGCAGGGGCTGGAGCAGGCCCAGCGCGCCGCCGGC
GACCGCCGCGAACGGAAGAACGCCCCGGCGATGGCCCTGCGCGCCGCCGCCGATGCCGAC
CTGGCACGCGTCCGCAGCGAGGAAGCCACCGTCAGCGCGCAGCTGCAGCTGCGCCGCAAC
GAGGTCAACCAGCTGCAACGCCAGCTGTCGACCGGGGAGGACCGCCGGTGAAGCCGATGA
CCGCCGCAACCCTGGCCGCGCTGCTGGCGCTGCCGACCCTGGCCGTGGCCGCCGACAACC
CGATGGTGGCGCAGCTGAGCCAGCGCCTGATGGCCATCCAGGCCAACCCGGATACCGCTG
AGCTGGGCGCCTTCGAGCGCATGCAGGCGCAGCAGGCCATCGCGGCCCTGGACAAGGCCA
AGCGCCGTGACCAGGAGCTGGCCACCTACCTGGCCGAGCGCCGGGTGGAGATTGCCGAGA
CCGCGGTGCGCACTGCGCTGGCCGCCCGCGAGGTCGACCGCCTGGAGCGCACCCGCAGCG
ACCTGCTGATCGAGGCCAGCCGCCGCGATGCCGCCCGTGCCCGCCAGGAAGCCGAACAGC
TGCGCATGCAGGCGCAGATGCAGGCCGAGGAAGCCGAACGCCTGCGCCAGGCCGCCGAGG
CCGAAACCCTGGCCCGCCAGGACGCCGAAAACGCCCTGACCAGCGTGGCCGGCAAGCAGC
AGCAGCGCCTCAGCGCCGCCCAGCAGAACGCCGCCAAGCTGGCCCGCGAGGAGGCCGAGC
TGGTGTCGGGCCAGAAGCTGCCGGGTTCGAAGTTCGATGCGCGCGGTGAGGTCTTCACCT
TCGGGGGCGACGCGTTCGCTGCAGGTGCGTCCAGCCTGTCTGGCGGCGCCCGCAACCAGG
CCAAGGCGCTCGCCGAGTACCTGAACATCGGCAAGAAGGGCCGCCTGCGCATCGAGGCCT
ACGACAGTGCCAACGGCGTGGGCCAGAAGCGTGCCGAAGCGCTGCGCGACGCCCTGGTCG
CGGGTGGTGTCGCCAGCAACCGGATCCAGGTCAGCGGCAAGAAGGCAGCCTCCACCCGGG
CCCGTTCGGCCGAGGTCATCATCGCGCCGTAATGCATTGATATTGTTTGTTTTTCGTTGC
AATGAGCATTCAGCCTGAACCCCGCCCCGGCGGGGTTCGGTCTTTTTGTCGCAGGGGTCT
TGTACCCCGCCCTGAGCAGGCGTAGGGTCAATCGTCCGGGACGCAATGCCGCGGACCGGA
CGATGGGAGGGCCGGGCCGATGCAAGCAGGGCGCGAACCGCAGCAGATCGACGTGCGCAG
GCCAGTGCCGCAGGTCGTTGCAGGCGTCCAGGTGGCCATCGACCGGCACTCCTCCATGAA
CAACGCCCCGTGCCTTGCGGCCGGGGCGTTCGTGTATCTGTCGAAGGAGGTCCATCATGT
TTGAAGATCAGCCCCAGAGCGAGATCGACGCCCGTCGCGCGCGTGATCCGGAGTTCAGGG
CACTCCATGACCAGCACCGCAAGTTGAACAAGAAGTGCATGGACGCGGAGTTGGGTGTAC
TCCCGATCGATGATGTCACCCTGGGTCGCATGAAGCGTGAGAAGCTGCTGGCCAAGCAAC
GCCTTCTGCGAATGTACGAAACACCGCTCCCAACGACGTCCCCCACGCTTTGACGCACCC
CGTCGCGCCCGGAACGGCGTGACCCGGCCATCGATGGCCCCGCCGGGCGCTTCTGCCCCG
GCATCGCGGCACCGCCGATGAGGCGGCCGCGCCAAGGCACCACAGGCGGTGGTGCCTTGG
TCTCCAGGCACCACTCACCGATGCGGGCGGTACCGGTCTCCTCGTCGATCCGGGGCCGCC
CGCATCCCTTTACGGGGCCGGCGGGCGGCATCTCCGCGCCGACCTGACATTCAGCGCCAT
CCGTCGGATAATCATCGGTCCGGCCCTGCGTGGCGCGAATCGAAAGTCCTCCGAATGCCC
ATCCATTCTTCCGTCCTCGAACTCATCGGCCAGACCCCGATCGTCAAGGCCCAGCGCCTG
GACACCGGCGTCTGCGAGCTCTACCTGAAGCTGGAGAGCGCCAACCCGGGCGGATCGATC
AAGGATCGCATCGGCCTGTCGATGATCGAGGCGGCGGAGCAGCGTGGTGACCTGAAGCCG
GGCGCGACCCTGGTTGAAGGTACCGCCGGCAACACCGGCCTGGGCCTGGCGCTGGTGGCA
CAGCAGAAGGGCTACAAGCTGATCCTCGTCGTTCCCGACAAGATGAGCCGCGAGAAGATC
TTCAACCTGAAGGCGATGGGCGCTGAAGTGCGCCTGACCCGTTCAGACGTCGCCAAGGGC
CATCCGGAGTACTACCAGGACCTGGCCAAGACCATCGCCGAGCAGACCCCGGGCGCCTAC
TTCATCAACCAGTTCGGCAACCCGGACAACCCGGCCGCGCATGAGTTCGGCACCGGCCCG
GAAATCCTCGAGCAGATGGGCGGTGACCTCGACGCCATCGTGTTCGGCTGCGGCAGCTCC
GGCACCATGACCGGCCTGTCGCGCGCGTTCGCCAAGCTGTCGCCGAAGACCGAGCTGGTG
CTGGCCGATCCGGTCGGCTCGATCCTGGCCGAATACATCAACGACGGCGTGCTCAACGAC
AAGTCGGGCAGCTGGCTGGTGGAAGGCATCGGCGAGGACTTCCTGCCCTCGATCTCCGAC
TTCAGCCGCGTCAAGAAGGCTTATGCGATCAGCGATGCCGAGAGCTTCCACACCGCGCGC
GAGCTGCTGGGCAAGGAAGGCATCCTGGGCGGTTCGTCCACCGGCACCCTGCTGGCGGCG
GCGCTGAAGTACTGCAAGGAGCAGACCACGCCGAAGAGGGTGCTGGTGCTGGTCTGCGAT
ACCGGCAACAAGTACCTGTCGAAGATGTACAACGACTACTGGATGCTGGACAACGGCTTC
CTGCAGCGCCCGCAGCACGGCGACCTGCGCGACCTGATCCTGCGCCCGTACGGCCAGCGC
GACACCGTGGTGATCGGCCCGAACGACCTGCTGACCACCGCCTACCAGCGCATGAAGCTG
TACGACGTCTCGCAGCTGCCGGTGATGGACGGCGAGAAGCTGGTCGGCATCGTCGACGAA
AGCGACGTGCTGCTGCATGTCTATGGCGACGAGGCGCGCTTCCGCGACACCGTGGCCACC
GCGATGGTCAGCAAGCTGGACCGGCTGGACGTGAAGTCGCCGATCGAGGCCCTGCTGCCG
GTGTTCGACCGCGGCCAGGTGGCGATCGTGATGGACGGCGACGCCTTCCTCGGCCTGATC
ACCCGCATCGACCTGCTGAATTATCTGCGTCGGCGCGTTCAGTAAGGCGTTTATCGCCGC
AGATCGCTGCTGAATCCCGGTTTATCCGCGTCAAAGCTCGTTAAGGCCGCGCTGATAGAC
TCCCGCTCCTTCGACGGCGCCGGTCATCGGCGCCAATCAGGAAACGACATGTCCAACGCT
TCTTCCCCGGACCGCGCGCTGGCCCTGGCCACGCTGGCCATCCACGGCGGCCAGTCGCCC
GACCCCAGCACCGGCGCGGTGATGCCGCCGATCTACGCCACTTCGACCTATGCCCAGTCC
AGCCCGGGCGAGCATCAGGGCTTCGAGTACTCGCGTACCCACAACCCGACCCGGTTCGCC
TATGAGCGTTGCGTGGCCTCGCTGGAAGGCGGTACCCGCGGCTTTGCCTTCGCTTCGGGC
ATGGCGGCCAGCTCGACCGTGATCGAGCTGCTCGACGCTGGCAGCCACGTGGTGGCGATG
GACGACATCTACGGCGGCAGCTTCCGCCTGTTCGAGCGCGTGCGTCGCCGCACCGCCGGG
CTGGACTTCAGCTTCGTCGACCTCACCGATCTGGCGGCATTCGAAGCCTCCATCACGTCG
AAGACGAAGATGGTCTGGATCGAGACCCCGACCAACCCGATGCTGAAGATCGTCGACATC
GCCGCGGTCGCCGCCATCGCCAAGCGCCATGGCCTGATCGTAGTGGTCGACAACACCTTC
GCCTCGCCGATGCTGCAGCGTCCGCTGGAACTGGGTGCGGACCTGGTCCTGCATTCGGCC
ACCAAGTATCTCAATGGCCACTCGGACATGGTCGGTGGCATGGTCGTGGTCGGCGATAAC
GCCGAACTGGCCGAGCAGATGGCCTTCCTGCAGAACTCGGTGGGGGGCGTGCAGGGCCCC
TTCGACAGCTTCCTGGCCCTGCGCGGCCTGAAGACCCTGCCGCTGCGCATGAAGGCACAC
TGCGCCAACGCGCTGGCGCTGGCCCAATGGCTGGAAAAGCACCCGGCGGTGGAGAAGGTG
ATCTACCCGGGCCTGGCCTCGCACCCGCAGCATGAACTGGCCGGCAAGCAGATGGCCGGC
TACGGCGGCATCGTCTCGATCGTGCTCAAGGGCGGGTTCGAGGCGGCCAAGCGCTTCTGC
GAGAAGACCGAACTGTTCACCCTGGCCGAGTCGCTGGGCGGTGTTGAAAGCCTGGTCAAC
CATCCGGCGGTGATGACCCATGCCTCGATTCCGGTCGCGCGCCGCGAACAGCTGGGCATC
AGCGATGCGCTGGTGCGCCTGAGCGTGGGCGTGGAGGAGCTGGGGGATCTGCAGGTGGAT
CTGGAGAGGGCACTTCAGTGACCGTCGGATTGTCCATGGTGTCTGACGCATGAGTGCCTC
GAATCTGGCTGGTCTCATCTTCCAGCTCACCCGGCGTGAAGTCAGTGGCCGCTACAAGGG
CTCAGTGCTCGGCTTGTTCTGGTCCTTCGTCAATCCGCTGTTGATGCTCAGCGTATACAC
GTTGTTCTTCTCGGTGATCCTGAAAGTTCGCTGGGGCGATCAGCCACAGCGTCAGGCGGA
TTTTGCGATCCTGTTGTTCGTCGGCCTGATCCTCCATGGATTCATCGCCGAATGCATCAA
CCGCGCGCCGGGATTGATCACGGGAAACGTCAACTACGTCAAGAAGGTCGTGTTCCCGAT
CGGCATTCTGCCGATCGTTTCCTGTTCATCGGCGCTGTTCCATTGGTTCATCAGTCTGAG
CGTTCTGGCGCTTGCACTGGTGTTCGTCGGGAACGGTGTTCCGGTCACTTTTCCGTTGAT
TCTGGTAGTGATGGTCCCCCTGGTGCTGTATGCGCTGGGCATCAGCTGGATACTGGCGTC
TGTGGGCGTTTACCTGAGGGACGTCAACCAGGTGGTGGGTGTTTTCTCGCAGATCCTGCT
GTTCATTTCGCCAGTGTTCTTCCCGGTCACCAAGATTCCCGAGTACATCCGCCCGCTCTT
CCTGGCCAATCCGCTTACGACGATCATCGAGCAGGCCCGTGCCGTCGCGGTGTTCGGTCA
GCTGCCGGACTGGTGGCAGCTGGCGGGGCAGTTTGCTGCCGCGTCTGTGGTCTGCCTGCT
GGGAATGGTCTGGTTCCGTCGCACCAAGTGTGGATTCGCTGATGTCCTTTAAGAAGGAGC
TTGCACGATGAGTCGCCTGAAGCAATGGCTTCTTCGCCAGCGTTTCTTCTATGTGCTTAT
GGGGCTGAAGTACTACCTCGGCAACAATGTCGTTGCCCGCTTTCCGATCGAATGTGTTCG
CCGGTTCTATCTGACCCGCGTGCTCAAGGTGGCGATCGGCAAGGACACGCACGTCAGCAT
GCGCTGGTTCGTCACCGGTTATCCGGTGCGCGCGCACGTCAGCATCGGTGACAACTGCGT
GATCAACCGGGAGGTGTATCTGGATGGCCGGGTAGGCGTGGTTGTTGGAAACAACGTCAA
TGTTTCCTTCCAGACCTGCATCCTCAGCCTGCACCATGACCACAACGCACCGACCTTTCC
CGCGATTGGCGGCGTGGTCACCATCCAGGACCATGCCTGGATCGGTGCCCGCGCCACCTT
GTTGCCGGGCGTGACCATCGGCGAAGGTGCCGTGGTTGCGGCGGGTGCGGTCGTGGCACG
CGACGTGGCACCGTATGAGGTGGTGGGTGGCGTACCCGCCCGAAAGATCGGTGAACGCAA
CCGGGATATCCAGTACCTCACCAGGTTCTCACCGTATTTTGATTCGGATATCTTCGATGA
AACCGCAGGTTAAGAAACAAGTCCTCGTGTTCATGCTGGCGCCTTCGCTGCCGGCGGTGA
CGGGGGGCGACATCTATGCGGTGAACGCAGTTCTGCCGTTCGCCGAGGAGATCGACTACC
ACCTGTTCTGCTACGTCGGCGGCGACGCCGACCGACGCAAAGTCGAGCAGCATCGCGCGC
TCTACGACAAAGTGTTCCGGTCGGTCCATCTCGAGCCTCGTCCGAAGATGCCGTTCGAGC
TGCCCAAGGTGCAGCGAGCCCTGTCGATGGCGCGGCAGGCACTGCAGGGTCTGCCTTTCA
TCGATGCCAGCTACTACAGCCGCAGTGCCGTTGCGGCTGCACGTCGCATCGTCCGGGAAC
AGGGCATCGATGCGATCGAGGTCAACTCGACCCATCTGGCGTTCTTCCGTCGATTCTTGC
CACAGGTGCCGGGCATCCTGCTGAGCCACAACATCGAAGCTGACATTTTTCCGTTCTGGA
TGCCGGCAGGCCTGACCGGATGGAAGCTGCGTTTCATGGAATGGGTTGCCAGCCGAAGCC
GGCGAGCCGCGAAGGCTGTCGAGATCGACAATGCCTTCGGGTTCTCGGCGATGACCTTCA
TCTCTCGCCATGACATGTCGCGGGTTACCGACAAGGTCCCGCGCTACCTCATGCCGCTGC
ACTTTCCGTTGGGTACCACGCGTTTTGAAGACAAGCCGGATGATGTCTTCCACGTACTGT
GGATGGGAGGCTTTGGCTGGTACCCGAATGCGGAGGCGGTGACCTGGTTTGCCGAGAAGA
TCCATCCGCTGCTGGCAGGCCAGTTGCAGGAGCGGAAGATTGTTCTGCACTTCTGCGGCG
GCAATCCTCCGGAGGCGCTGCAGGCATTGCATGACGGCCGCAACGTTCTCGTGCATGGCT
TCGTCGACGACCTGCAATCGCTGCTGGACAAAGCGCATCTGCTGATGGTGCCACTGCTGT
CCGGCGGCGGCATCCGCGTCAAGATCGTCGAGGCGATGTCTGCCGGTATCCCGGTACTCA
GCACCAGCAAGGGGTGCGAGGGCATCGGCGCGACCGACGGCGTGGACATCCTGGTGCGTG
ATGACGCAGAAGGGTTTGCCCGTACATTGCTGGAATGCGCGCAGGACCGAGCGCGACTGG
CAGCTCTGTCGGCGGCAGGGCAGGATCTCATGGCGCGCGAGTATTCACAGCAGGCAAGCC
TGGACGCCAAGCGAGCCGCCTATCGGCATGCGGGGGTGATGTGATGCAGGCAGTAGATAC
GCCGTTGACGGCTGCGCCGGTGGTTTCGGTACGTGGTGTCGGCAAGGTCTTCCGCATTTT
CGACCGTCCGGCGCAGCGCCTGTTGCAGCCGGCAGCAAACCGGCTCCGGCGCCTGGTGGG
CATGCAGCCGCAACCGGCGCGCGTGTTCCATGCGTTGGACGACATCAACTTCGACATCGC
GCCGGGCGAAACTGTTGGAATCATCGGCCGCAATGGCAGCGGCAAGTCGACGCTGCTGCA
GATCCTGGTCGGTACGTTGCAGGCCAATACCGGCAGCGTGACCGTCAACGGGCGGGTATC
GGCGCTGCTGGAACTGGGCGCTGGTTTCAACCCGGAATTCAGCGGGCGCGACAACGTCTA
CCTGGCAGGTGCCATCATCGGCCTGGGTTCGGCGGACATGACCCGCCTCATGCCTGAAAT
TGAAAAATTCGCCGATATCGGTGAATTCATCGACCAGCCTGTCAAGACCTACTCTTCGGG
CATGTTCGTACGGCTCGCGTTCGCCGTGGCGATCCACGTGTCACCCGATATCCTGGTTGT
GGATGAAGCGTTGGCAGTGGGCGACACCGCCTTCCAGACCAAGTGCCTTACCCGCATTCG
CAAGATGCAGTCTGAAGGCGTCAGCATCATCCTGGTTACCCACTCCACCAATACCCTGCT
GGAATACTGCGACCGGGGCATCTACCTGCGTCGCGGACGGGTCGTGCTGGACGGACCGTG
CCGCGAGGTTGTCAAGAAGTATGCCGACGACCTGGTGGACGAAGAAGGCGGAGCCGTGAT
CTATGCGGACGAGGCCCTTGCCAGCTTGCAGGACGATGGCCTGCCTGCAGACGCTGCGGC
ATTGCCGGCAAGCGAAATCACCGGCGTGGAGATTCTCGACCTGCAGGGGCAGCCAAGGAC
GACGTTCGGCCATGGCGAACAAGTACTGGTGAAGGTCGCCATCCATGTACGCCGGCGTAT
CGAGCAGCCCTGCTATGGAATTCAGTTGAAGAGCGTGGATGACATCGCCCTGTGGGCTGG
CACCACCCAGAACATGAGCCTTTCGCCGCTGCCGACGGAACCGGGCGATTATGTTTTCGA
CTGGCAGTTGACGTTGAATGTCACCGGCAATCGCTATGTGCTGGCACTGGGCATCGGTGA
CCTCGACACGGGCGAGTACCACCGTCACTCACGCGTGCCCTACGCGGGCCATGTGGATGT
ATTGCCTCAGCCCCATTCCGGTCATGGCTGGCTTGCTCCCGCCCCTCGCTTCACCGCACC
AGTGAGAACTGCATGATGACGCACTCCAAGCCAGTATTCAGGGCCCTGGTCGTGGGTTTC
TATGGGGCACCCAACGTGGGCGACGAGGTGCTGCTGGACCTGCTGGTCCGTCGCATCCGC
GAACTGGGCGGCGAGCCGGTGGTTGCCAGCATCGATCCCTCGTTGACCCGCCGCATGCAT
GGTGTGGATGCCGTGCAGTTTGCCAATGTCGGGGACATCGCTCGTGCATTGATGCATTGC
GACGTACTGGTGATGGGGGGCGGCGGCATCTTCCAGGACCATCATCCCTTCAACCTCGAT
GCGGTGTACCTCCCTTATGCGAACGACATTTCCGGCTATGCAAGGCCGATGCTGCTCGCG
CGGCAACTGGGAGTGCCGACAATCGTATGGGGGCAGGGGGTTGGGCCGCTGAGTTCAGAG
GGCGCACGCACCCTGGTGCGCGAGTTGTTCCAGCATGCGGCCGCCGTATCCGTGCGGGAT
GAATCATCCAAGGCACTGCTGCGCCAGATCGGCGTGGATCGGGATATCCTCGTTGCCGCC
GATCCGGGATGGTTGTTCCGCCGCTATCACCCATTGCCGGCGCAACAGGCCGCGCACGAT
GCAGGCCAGCCGCAGAACAAGGTACTGGCGGTGGTGGTGCGTGAATGGGACAAGGGGCAG
TGGAAAACGTCCCTGGTGGAGGCGTTGCGCACTGCAGTTCCTGCAGGATGGCGGGTCCAA
TGGGTGGCGTTCCAGGCCCATACCGAAGGCAGTGGTGCGACGTCCGACCTGCCCTTGATC
GAATCGCTGCGCCAGCAGCTACCCGGGCGCAGCAATGATGAACTGATCGCACCGGCAACA
ACGGATGCGACCTGGCAGACAATCGCCAGCGCTGACGCGGTGCTGTCCATGCGCCTGCAT
GCCAGCATCCTTGCCCTGCTGGCGGGGAAGCCCACCGCAGGCCTTGAGTACGACGACAAG
CTGTCGCATGCCCATGCGATGGCTGGAATGCCGTCGATTCTGAGGCTGTCGACCGACGAT
GGCCCGGAGCGCTTCGTGCAGGCGATCGAATCGCTGGTCACCGAAGCCTGGCGGCCGGAT
CCGCAGGTGGTGGACAGCCTGGAAGTGTCCGCCAGCGCGCACCTGCAGCTGCTCGACGGC
TGCTCCTCCCTGCCGCCGGTGCCCCTTCGCTTCGACGCAACCTCCACAGACTGGTTGTCA
CTGTGGTTGCAACAGGCACTGGTCGAGCTTGAACAGACCCGGCAGCAGAGCCAACGCGCC
CACGATCTACTGCTGTTCCGGGACCATCAGCTTGCCGAGCAGACGACGCAGAACACAAAC
CTGACGCAGCAACTTGTCGAGAAGCAAAAGAAGATGAATGAAGACATGGTCCGCCTGGAT
GCGGCTCAAGGCCAGCTGCAGGAGAATGCGCAGGCATTGCAGCAGATCAGGCAGGAAAGT
GCGCAGGCACTGGAGCAGATCAAGGAGGAAAGTGCGCAGGCACTGCAGCAGGTCAAGGAG
GAAAGTGCGCAGATGCTGCAGCAGATCCAGCAGCAGTTGGCTGGCAAGCAGGCCTATATT
GATGACAAGGAGGTCTACATTGCGATCCTGCTGCAGCAAATCGAACAGGTGCAGGCCGAG
CTGGCGCGCAGCCGTCAGGAGACCGCAGATGCGCTGAATCTCTGGCGTCGCCTGCGTAGG
TTCCTGCAGTTGCTTCGCCGCGACCTGGTGCGCCTGCTGGCCGCCCCCTTCAAGTTGGCT
TCGGTCTGGAGGCGGCACGGGTTGAAGGTCGCACTGCAACAGATCCCGCGACGCATGAAG
ACGCTGGGTGTTCCTCAGACCGCTGCCACGCAACAGATGGCGGAACCGCCACCGCCGATG
GTGCGACCGGTTCGCCGCGAACGCCTGCTGGTGATCGCCAACACGTTGACCACCGACGGC
TGGCCCAACCGGGCGATGCACTTCGCGAAGGCGGGCGATCGTGCCGGCTTCTTCGTGCGC
ATCACCGCGGTGGATGGAAGTGCCTGGCCGGACGATGGCAGCGGCCTGCCGGCGCGTCTC
GCTGTCGATGCGCACGCCTGGCTGCAGGAAGTGCGTGCCGAGGGTACTCGCGTTCTGCTT
GCCGATGCATCGCCGGAGGCGCTGGGCCTGGCCCGGTCGGCACGTGAACGCGGTGCCGAA
GTGATCGTCGACCTCGCTGCACTCGGTGCGGATTCTCTCTCCGCGGAACTGCGCGTCCTT
ACTGATCGCGTTGTCACCGGAACCCCGGAGCAGAAGGTCGATGGCCTGCCGTCGCGCTTC
CTGGGCGCGGCTGGAGACAATGAAATCTTCGACTCCTACCGCAGTCATGGGCTGCCGCAG
GCATATGAGGACGGGCGACAACATGTCCTGTTCGTTGTCCTCGGCGGAGACGGCGACGCC
TGGCTTGATGCCGCGCTGAAGGCGTCCCCCGATCTCGTTTTCCATGTCACGGGAATGAAC
GTGGATGGCCGCGACAGCCGCCAGGTACGTGCCCTCGATTGGTCGTGGCAGCCGCAGCAG
ATGGCTCCGCTGATCGCCGGCGCGCATGCGGTTGTCATCGTCGGCGGGGCCGGGGACCGC
ACGCGCCTTGCCGACCTGTCAATGGCGGCGCTGCTGCTGGAGAAGCCGGTGTTTGTCGAT
GCGCTGCCGTCATTCGCACCGTCGCCCAACCTGCATCGGGTGGATGCCGTGCAGCTTTCC
GCACAGCTGGCCGGCGCCACTGCGTCGGAAGACTACGCATTCATCGCCCGCCACGCCTGG
CTGGGCCATGTCGAGCAGTTGATGCAACCGGAGTATCCGCTGTCGGTAAGCGTGGTTGTG
CTGATCCACAACAACCGCCGCATCATTGAGCGCTGCGTGAGCACGTTGCTGGAGCACGCC
GGGGAATGGCTGCAGGAAATCGTGGTTGTCGATAACCAGTCCAGCGATGGCGGCGCCGAA
CTGGTTGAATCGCTGTACGCAGGGCATGCCAAGGTGAAGCTTGTGCGCAACAGTGAGAAT
GGATGCTCCTCGGGTCGCAACCTGGGCGTCAAGCATTCCACCGGCCGTTATATTGCGTTC
TTCGACTCCGACCAGTGGTTGACCTCTCCGTCCTGCTTCAGTGAAGCCGTGAACATCCTG
GCGGCCAACCCCGGTGTCGGCACCATCGGCTGGAATGCAGGATGGTTCGACGCCACGCGT
GATGACCTGGGTGGACCCATCTCCGACTACCTTCCCAATCGCGGCATGAACAACGAGGCC
CGCATCAAGGGATACCGCGATGACGTGGGTTTCCTGGGGACCAGCTGCATGTTCATTGCC
CGTGACCTGTTCGAGCGTCTGGAAGGCTTCGATGTGTTCTACGACCCTACGTGCTTCGAA
GACACGGACATCTGCTTCCAGGTGAAGAAGGCTGGTTATTCGGTGGCGTTCCGTGACCTG
GCCGGTGTCCGTCACCAGCCGCACCAGACTACCGGCGCCAGCGAGGGCAGCGAGCGCTAC
AAGCAGCTGTTCAACCGCAACGCAGCCTACTTCCGCGACAAGTGGAAGGGGTATCCGGAG
TTCTTCGTGGACCTCAAGTCCTGGCATTGAGCGAGGCAGAGACGGCAATGGGGTGGGGCA
AGGTCAAGCGACGGCTGCTGGAAGCCATGCTGATGTTCGGCCCTGGGTTGTACAGTCGCT
GGTCGATGTCACGGTCCACAGGAACACCCGCGGAGGTTCCGTCGACGGAACGCCCGCGGG
TGCTCCTCGTGGACCATGATTTTCCCGAGATTGACCGTGATGCGGGATCGCGCGCGATCT
CATGCTTCGCTGACCTGTTGGTCGATGCCGGCATGGAGGTCGTCTTCTGGTCGGCAACGA
TTGAGCCCTCCGCAGCTGGGAGAGCTGCCCTTGAAGGGAGAGGCATCACCCCATTGAGTC
GACGGGAAACGGGGGCACTGGACGGATGGTTGGCGACGTTCGGAGGAAGTTTCATCGGGT
CGGTGTCAAGCCGCCCACTGATCGCGGCTATGTATCTACCGGTCCTGCGCGCGGCGATTG
CCGGTACTCATCTCTATTACGGGCACGACATCCACTATCTGCGGTTGCAGTTGATGCGTG
CTACGTCCAAGGCCACCCTTGCCGATCATTGGCAGTGTCTGTTGATGAGAGTGGTGGAAC
AGCGAGCGTGGAGAAATGCCGACGTAGTTCTGTATCCCTCTAAAGATGAGGCTGAAACAG
TGAACCGTTACCTTGCTGATCGCGGCTTGGCTGGGAACGGCGAGATGTTTCCGCTGTGGA
CCGTGGATGCAGGATCCATGCAGCACACGCCCGGCCCGGGCAAAAGATCGGGATTGCTGT
TCGTTGGCAGCATGGCGCATGCACCAAACGCAGATGGTCTGGACTGGTTTCTGCACAAGG
TGCTGCCCTTGCTTCAGCGGGGGGGACAGGCGCCGGTCCTCACCGTGGTGGGCTCCGGTA
TGGAGAACTACCGTGTGCCCCAGCATGCCTCTGACACGGTGCGTATTCTCGGTCGCATCG
ATGATGCTGCATTGGAGCGCTGTTACGCGTCTACGCGCCTGGTCATCGCGCCGTTGCGTT
TCGGCGGCGGGGTCAAGGGGAAGGTGATCGAGGCAATAGGGCAGGGTGTTCCAATCATCT
TGACCGGTGCGGCCGCGCAGGGCCTGGCTGGAGTCGAGGATATACTGCCGACTACCGATG
ACCCGTCGAAGTTTGCTGCTGCCATCCAGGCGCTGGATCAAGACGACCAGGCTTGGTCAG
CCGCGTCTACCAAGGCGCGCCTGTTCCTGGCGGAACACTATGACCATCGTCAATTCGTGC
AAAGGCTCAGGCACCTGCTGCTGCATTCCTGATCGGGAGTGAAGTCCTGTGATGCACGAG
ACTGTCCATGGGGCAATGTGCCCTATCGCTCGCTGGATCGGCTGCAGGTAGCCGCGCGGG
CCTGCCCAACCATGCCGTTGGCTCACAAAGGATTGGCTTGGCCATCATCCAGTCGAGTAG
CATTCCGCACGGGATACGACGTCTTCAGGGCAGTCAAAGAGCCGATTGGGCCCGTTCACG
GCCATCGGTACCTCGGCCTGGATGATGCTAGGCCGGTCAAATTCAGTTGGGCGAATCTGG
AGTTAGGGGAAGATATGGATTGGAGTAACTTGGCTGGGCGGGCGCGGTCGCAGCTGCACT
CGATGTGCACTGATGCCCCGAGCCATGGCGGATTCAAGATGGTGGCTGCGCTTCTGTCCA
TGCTGCTCGTGGCATCCGCTTATAGCCAACTATCGAATCTGCATGTGTTCGGTCACGATG
AAGTTCACTACAACCACTATTTCCAGCTGAAGCTGTTGCAGGATGGCCGGTGGCTGAACT
ACATCTTCAAGGATGTGCTTGTCAGTATTGACGCGTCGGCTTGGTTCGCCGCGTATATCG
CCGCACATCTTTTGCTGGTCTATCGCATTGCGCGCCGCGCAGGCCTGTCGGTTGCACTGG
CACTGATCATTTCGGCCGTCGTTTCGATCTCTCCGCCAGTCGTGGAACAAAGCATGTGGC
CGGCCACTGCGTTCTCGGCAGTTGCAGTCCTGATCCTGGCCGAGGTGGTCACGCGGCGAG
TGGCGATAGCACCGGTTGCGGTCTATGCGGCGCTCGGGATCCTTCTGTTCGGGACGATGC
AGAGCTACTACTTCCTGGTCCCGCTCCTGTTCATCGGCGAATTCGCGTCCGAACAGCGGA
GTGCTCGAGATCGATGGAGGTTGTGGTTGCAACACACGCTCAGCTGGGTGGGAGGGGCGG
TACTCGGCGCTTTGGTCATGTCGATGATGCTGCTGCTGCTGGCAGGGCATTTCGGTCCGC
AGGTGGATGACTGGCGATCGCCACATCCGGCCAAGGATCTTCCCTCTTTATGGCAGAACG
TAAGCTACGTCATTGGATCATTCGGGAAGTGTGTAGCTTCCATTGGCAAGGCCTCGAACC
TGGATGGTTGGTTGCTGTTGGCAACCGTGCTGCTGCTCGTTCCATTCGCCGTTCGCCGGA
AGGGTTCAATCCAGATCCTGTTGACGCTCGCAATGGTCGCTGCGGCGTTCCACGCATTCT
CGATTCCGTTGGCACCAGTAATTACCACGCGCAGCCTGATCGCGCTGGTACTTGGACTGG
CGCTGTTTTTCGGCCTTCTTGGAGGCGGGAATCGTATCTCACGGGCGGTCGTATTCCTCC
TCCTGCTGGCGGGCGGTATTGGATTCCAAGCACAGGCCCGTACGTTCCTCCAGACCCAGG
TGGAAACGACCTCCTTCCTGTTTGAGAAGATCCACACGCTATTGCCATTGCCGGCAGACC
GGTATTCAGTACTGGCGGTTTCCGGCCGCATGCCGGGTGGCAAAGAGCCAGCTGCCACTT
TCAACAACGAATACTTGATGAATTCGGTGGTGGTGGCTACCGGGGCCAGGAGTTTTGTTG
ATTGCCGGACGCACGAGGCAGAAGTGTGCGCGATGGCGGTGGAAGGTGACGCCGTGAATG
AAACCGGGCTGGGTGAAGGGCGACTGAGGCTCTTCCAGGATGCAAAGGGTGGCGCGGTCA
TCGTCTATAGCGATGACTGATCAGGCGCCGCCAGTGCGTCCGGCCCGACGTAGATCGCAG
CGGCTCCCGTGCAAGGAGGTCATCGCCATTTCCTTGCTGGGGCAGCATCGTGGTGGTTTG
CCGCGCTGATCTCTATCCCGCCTCGCCGGACTTTTCTCCGGCGAGGCCACTGATACGGAG
GCGACCCGATCCAGGTCCCTCCATGCAGATCATTCAGATCTGCTTCCGGTAATGTGCGTA
CGCTGCAACGAGCATGTCCTCGTCATTGCGTGTGGGATGCCAATCCAGAACTTCCTGCGT
AGGTGCAATGTCGACCACGTAGTTGATGTCGGCGATCTGATACTGCTCCCGATGCAGCAG
CGGTTTGCCCAGCTTCTCCAGAAGCGACAGGGTCATCTTCAACGGCTTGGCGGGTACCGG
CACTACAATCGAGCGCGAGCCGATGCGCTTGATCGTATTGCGCAGCAACTGGCGAACTGG
TGGTGCATCGCCCGATCCCAAGCTCAGTGCGACGGCGGGGAACCCCTTCTCGACCGAAGC
AAGAATTGCGCTGACGACATCCTCCACGGCGATCATCTGGTAGCGGTTCCGACCGCTGCC
GATGGTTGGCACGGGAAGGCCAAGGTCCATCAGCCGGAACAGCTTGATCAGGATGCCAAA
GCGTCCGGGGCCCACAATCATGCGTGGACGCAGGACGGTAATCAGGTAGCCCTCGGTTCG
TGCTTGTTCGCACAGCTGTTCCGACGCCGCTTTGCTGCGTCCATACGGCCCCAACGGGTT
GCGTCGGTGTGTTGGAGGTACAGGCAGCGATTCCGGCAGCCCGTACACCATGTCCGTGCT
GGTATAGATCAAGCGTGGCTGGCGCAGTTTACGCATCCACTTCAGTACATTGGCTGTACC
GGTAACGTTGACCTCGGCGAACCAGGCGTCCTGCTCTTTTGCCGGCACGGCGTTATGGAA
TTGCCTTGCCGCAAGATGGTGGACGACATCACCTTCATCCAATGGCACGCGCGACAGCGC
CGCAGTATCCAGAATATCCAGCTGGTGATGGACGACCCTGCCGGAGAATTCTGCAGGCAG
AGGCAGCAGGTCAACGGTCTGAACCTGCTGGCCCTGTGCAAGGAGGGTCCGGACGAGATG
CGATCCGGTGAAGCCTGAGCCACCAATGACAATATGCTTGGTCACGGCTCAGCCCCCACG
CGCGACGAGAACGACGCCAGCACAGATCAGCGCGATTCCAGCCAGCTTCATTACGCTGAC
CGGTTCACGGAAGAACAGATATGCAGCACCAACGACAATCACGTATCCCACGCTCAGGAA
GGGATAAGCGAAACTCACCTGGACCTTGGAGAGGACGTACATCCAAAGCACGATGCTGAT
CGCATAGCACGACAGTCCGCTGAAGACCCACGGATTGAGGACAACGCGGATGGCGCCCTG
TGCGAGCTCAAGCACGCCCTGGTTGGTCACCAGCGAAACATTCGGCATGCCTTTGCGAAG
GAAAAGCTGCGCACTCGCATTGAGGGCTACGGAGAACAGAATGAGTGGGATGAATTTGAG
ATACATGCGATCAACTTTGGAATGATGAGGAGGCATTACCAGTGGCGTGTCGCCGCCATT
ACGATGATCAGCCCGGCGAGGCCGACGCCCTGGCTGACGCGGTCGCGCGCTGCGAACACG
ATGGGGTCATCATGCATGTCGCCCCGGTGGGCGACAAACCAGGCACGGCTGATCCAGTAC
AGCAGCACAGGACAGAGCAGCCAGAGCACTTGGGGCGTGGCGTACAGTCTGAGGCTGTCA
GGGCTGTTGATGTAGAGGGCGAAGACCAGAACGCCGATGTAGCCCGCAGCTGTCCCGAAT
GACTGCACCAGCGGCAGATCGGCCACGGAGTATCCGCGACCGGAGGCTTTCTGCTTTCCC
TGCGTTGCAGCCGCGGTTAGTTCGGTATAGCGCTTGAGAAGGGCAAGGCTGAGGAAAATG
AACATCGAGAACGCGAGCAGCCAGAATGACCGTGGCGAATCGATTGCAAAAGCGCCGCCG
ATGATCCGCACGGTGTAAAGCGCCGCCAACACCACGACATCGATCATCACGATGCGCTTG
AGCGTGAACGAATAGGCCAGGGTCGTGATGAAGTAGATCAGCAGGACCAGTGCAAACGCA
GGACTTGTCCACAGCGCCAGTGCGAAACCGGCCAGTGTCAACAAGGGGGTGGCGACCAGG
CCATGAAACAGGGGCAAGGTCCCGGCCGCGAATGGTCGCTTCCGCTTCCGTGGATGCTGC
CGGTCTGGCGCCAGATCCAGCAGGTCGTTCAGCAGGTAAACGCCGGATGCGCACAGGCCG
AAGGCAAGGAAGGCGAGCGCCGCGTTTACTACGGCTTCTGGTTCGAACAGACGGTGCGCG
GTAAGCAGTGGAACCAGTACCAGAAGGTTCTTCAGCCACTGGTACAGCCGCAGGGCCTTG
ATCCAGGTGCGGAGCCCTCCGGGCTGTCCAGGCAGGTGGTCGATCAACCGGGTTTGCGCG
CGGGCCTGGTTTGCCAGCGATCCGGTGGCGTTGACGACGACAGCACCTGCGGCGTGCTTC
CAGACCGGCAGGTCAACGCGGTGGTTGCCAAGATAGTCGAACCCCCGTTCCCCATAGCGC
TCGACAAGGGCTTCAGCCTTGGCGTGCCCGGCCAGATTGCGGGCCCCATCGCTGGCGATG
ACCTCGTCAAAAACGCCGAGATGATCGGCGATCGGCTGGACCAACAGCCGGTCCGAGGCG
GTGCACAGGACACGCGGACGCTGCGGTGTCGCGCGCAGCATGGCCACGACACGCTCATCG
TATGGCAGGGTTTCAACCTGCAAGGCCACCCGGGAAGCGAGCTGGCGCTTAACATAGGCC
TTGCCGCGCAGCAGCCAGAACGGTACCAGCAAAGCAAACAGCGGGTTGCGCGCCAGCAGG
GCCAGCAGTGATTCGTACAGCAGGTCGCTACGCAGCAGCGTTCCGTCCAGATCGACGCAC
AGGGCTGCTCCCGGCGTCAACTCACCGGATCCAGCCGGTACATCATTGTGATGCGACATA
TGCCGCAGTTCCCCTCATCCAATAGTGCGGGGAGTATACGAGGGGGAGTTACATTGCGAC
AGATTCAGGTACCAGCGCGGGGGCGTGAAGGCAGCGCATCCCGGGACAGGCTGGAGCAGC
CGGTTGAGCCGTCGCAGCCGGGGCCAAGTGCAGACGGTGCAGGGTAATCAGCTCGCAGTC
CTCCGTAGCGCAGGTCGTTTGTCCAGGCACCAGCGTCAAGGTGAGCTGCCCGCCGGCGGC
GCTGGACAGGCCTGCCAGGTCGATGGGGTATTCACGCGTCCCTGCTTCGATCTGAAGCAA
GCCGAGCGGGGCGTCGTTGGCCAGCACCGTGAGCTCGCGAGGTGACTGCGCCGACAGTGA
AAGGACTGCCTGCAGCCGGGCGGGCTCGGATGGCAGGCGCAGTCGTAGCGAGGCGGCCGC
GCCACGAACGCTGCGCCCTTGGGGAGAGGGACCGTGCCAGCCACAGGAAATGAAACGATT
GCTGGCATCGGCGCTGAAATCCACCGACGATCCCACAGGCAGTGCCTCGTAGGCAGGCAG
CAGGGTATAGCCATCCAGTCGCACCGCAGCGTCTGGCGATACGCCGACACGGACTTCAGC
CAGGGGCAGGTCTTCAGGGAATACATACCTGGCTTCCAGCATCGTCCCGTCACGTCCATC
GGCCGTGTCCAGCAGCGCATGGCGGTCGTAGGTCTGTGCCCCGTAACTGGCAACGACGTC
GGCCCAGGCACCGTTGGCGGGGTGGGCCACGCCCTGCAGGCTGAGGGTGTAGTTGCCTGC
GCACAGATCCTGGTAGGCGCCATAGGCCAAGGTCCCTTCCGCACCCTGCGAGAACAGCTT
TCCATCCATCGCTTCACCGACGATCGTATGGCTCGCATCGAAGTGGGTGCGGATGATGAA
ATCGTTGCGCAGCTGGGATGCCGGGGGCGCTTCGCGTGCAGCCTGCAGCAGTTCCGGCAC
CAACGCGCCGGCCTTGAGCGATTGTTGTGACACCACGCGAGCCGTTCCGTCAGCGCTCCC
CCACAGGCACCACTCATCGGCGGGCTGCCGTTCGTCGAACGCAAAGCAACGATCAATGTA
GAGGACCTGCTGGGAATCACCGCCGGCCAGAAGGTGGCCAGAGCGGATGCCGTTCGTGCC
AAGCTGGGCAATTCGGCCGCGGTCATCGGCAGCGATGGCCAAGGGCGGAGTCAGCGTCTG
CTTACCCAACTGGATGACGCCATCCACCAACTGCAGGTGATCGTCGATCCGGCCCAGCTC
CCATAGCGTGCTGGAATAGGCCATGAAACCTGGCAGGTGGTCCTCGCTGGCATCTGGTTC
CCGACCGGGTCGGACACTCAATGAAGTACCTGCGCCCTTCACGGAAAGCTGTGAGCGGCC
AAAGCCGAGTGCCACTCCCCCTTGCAGGGCATCAAGCAGTGAGGCGCCCGTATCGAGGGT
GGTCGCGGGTCGATCAACCTGCCTCGCGCGCAGGTCGCTGCCGAACATGAGAAGAAGGTT
GCTGCGATCAGCATCTCGCAACAGGTCGGCAATGTCGTTGGGCAGGGCCAGATGGTCCGA
TGCAACAACAATGATTGTATTGCGAGCGTAGGGACTGGCGCGGATGCGGCGTACGAAATC
AGCAACCAGTCGGTCCGAGCAATGGATTGCGTCGAGCATCGGCCTGCGCTGGCCAAGCCC
CTCATAGGCGACATCGAGGCAGGCATGGGGGATGTGTCCGCTTGGATGATGTGTATCCAG
AGTCAGGCCGACGAGGGCGAAAGGCGTGGTCTGCTGCGAGAGCGCAGCGAAGCGGTCCCA
GAGCGCATCCAACAGGACATCATCGTGGACGCCCCATGGCGAGAAACGGTTGTCGCCCAG
CTTCAGGCTCTTGAAATAGGAGCGATCGCGTACCGTGCCGAAGCCGTGGCTGGCGAGGAA
CTGTCCCTTTCCAGCGAAATCAGAAGCGGCGCCACCGATGAACTCGACGTCGTATCCGCG
CTCGCGCAGGTGATCGGTCAGGCAGTACGCGCCAGGCAGGAAGCGGCCGATGCTTGCATA
GCCATTGGCGTCCTGGCTGAGGGAAAGGGGGACGCCGCACAGGGAACTGACCATGCCGGC
GATCGTCCACGTGCCGCCTTCGCGCGAGTCCACGTGCCGGAAATCCACGGCCTCGCTGCG
CAGCTTGTTCAACTCTGGCGCAAGGCCAGGGAATCGCGACTCATCGAGATAGGTGCGCTC
GAAGCTTTCGGCGTAGAGAATCACCACGTTGCGGTGATTCCCGAGCGGGGCGTCGGGACG
TACGTACTGGTCCCCTTGTGCCGGTGCAAGACGTGCCTGCCGATCCTGGCGTACCAGTGT
CGCGACGTCGTAGACGATCGGATTGAAAACCAGCGTCGCCAGTAGAGAAGCCGCGAACAG
GGGACCGGCGGGTGCCCACCTCCGTGCCGAATGCAGGCGGGGCATGAAAGCGAGGGCCAG
GCATGCCACCAGTGCTGCCGAAAGCAGGCCGATGGGCAAGCTGAAATCAGCGGCGCCTGC
GCCGCGCATGCCTGCGCGCAGATGATAGATCACGGCGTAATCGATGCCGTTGCCGCTGAG
TGCATCAATGAAAAGCCAGATCGCCAGCAGTGCTCCGCAGAGCGCAGTGACCAGCAGCTT
CCATCGCTGTCCATGTGTGCAATGTCGCGCAAGCAACGCGAGCATTCCGATCCATGCCGC
AAAAAACAGGCATTTCATCGCCATCTGCATTCTCTCCCTCCGGTTGGAGCGATGGGAGGG
GAAATGCTACAGAATCAAGACAGCGCAAAAGGCGTGTTGCAATATGCCGACATGTTTTGA
CGAGTGGCAGGGTGGGCAATGTCTGCCCACCCTGCGAGTTGCTACGCAGGTTTCGACTAC
AGCGCCTTTTCCAGCTCCGGCAGGATCGCAAACAGATCGCCCACCAGGCCGATATCGGCG
ATCTCGAAGATCGGCGAATCCGGATCCTTGTTGATCGCGACGATCGTGCCGGCATCCTTG
ATGCCGGTCAGGTGCTGGATGGCGCCACTGATGCCGACGGCCACGTAAAGTTCCGGGGCG
ATGATCTTGCCGGTCTGGCCGACCTGCAGGTCGCTGGGCACGTAGCCGGCATCAACCGCA
GCGCGCGAGGCACCGACGGCGGCACCGAGCTTGTCGGCCAGCTGGAAGATGACCTTGAAG
TTCTCTTCCGAACCGACACCACGGCCACCGGAGACCACGCGCTTGGCGCTCTGCAGGTCC
GGGCGGTCGCTGGCACCAGCGGCGAGGCCGACGAAGCGGGTGTGGGTCGGCAGGGCAGCA
TCGACGCTGGCCGCCTCGATGGTCGCGCTGCCGCCCTGGGCGGCTTCCGGCCACGAGGCG
GCACGCACGGTGGCGACCACGATCTGGTCGGCCGGGGCTTCCACGGTGATGATCGCGTTG
CCGGCGTAGATCGGGCGCTTGAAGGTGTGGCTGCCTTCAACGCTCATCAGGTCGGAAACC
TGGTTGACGCCCAGCAGGGCGGCCACGCACGGCATCAGGTCCTTGCCGAAGGTGGTCGAC
GGGCCGAACACGTGGGTGTAACCCTTGGCCAGCTGCGCGATCTGCGGTGCCAGCACCTGG
GCGATGGCCTGCGCGTTGGCAGCGTTGGCCACGGTCAGGACCTTGGCGACGCCAGCGATC
TTCGCGGCCTCGGCAGCCACGGCAGCCGGATCGGCGGCCAGCACCAGCACGTCGATGCTG
GCGCCGCTGATGGCGGCAGCAGCGCTGACGGTCTTGGCGGTGGCGGCGTTGAGCTTGCCG
TCGTGGTGCTCGGCGATGACGAGAATCCTGCTCATTACAGCAACCCCTTCTGCTTGAGTG
CGGCAACCAGTTCGGCCGCGTCCTTGACCATCACACCCTTGCTGCGCTTGGACGGCGCGG
CGTACTGGGTGGTCTTGAAGGTGTCGGCGGCTTCAACGCCGAGGTCGGCCAGCTGCAGGG
TCTCCAGCGGCTTGGCCTTGGCCTTCATGATGTCCGGCAGCTTGATGAAGCGCGGCTCGT
TCAGGCGCAGGTCGGTGGTGACCACGGCCGGCAGATCGACTTCCAGCGTTTCCAGGCCGG
CGTCGACTTCGCGGGTCACCGTGGCCTTGCCGTCGGCAATGTCCAGCTTGCTGGCGAAGG
TCGCCTGCGGGCGCCCCCACAGCGTGGCCAGCATCTGGCCGGTCTGGTTGGCGTCGTCGT
CGATCGCCTGCTTGCCCAGGATCACCAGGTCCGGCTGTTCCTTCTCGATCAGCTTGAGCA
GGGTGCGCGCGGCGGTCAGCGGCTGGATGGCCTGGTCGGTGACCACATGGACGGCGCGGT
TGGCGCCCATGGCCAGGCCGTTGCGCAGGTGCGCCTGGGCATCGGCCGGGGCGATGGTGG
CGACCACGACTTCGCTGGCGATGCCCTTGTCGCGCAGGCGCAGGGCCTCTTCCAGGGCGA
TTTCATCGAAGGGGTTGGGGGACAGCTTGACGCCGTCGGTGACCACGCCGGAACCGTCCG
GCTTGACCTGAATGCGGACGTTGTAGTCCACCACGCGCTTGTACGCGACGAGGATTTTCA
TCTGGTACGGGGTCCTTCAATAACGGAGAGAACGTCCGGTCCTCGCACAGCAACCGGTTC
GGGGGTGGGACCCCGATTCTAACTGGCCTTTGTCGACCATGCGAATGCGTATGGTGAAAC
GGCGTCCTGTATCCACGTCGCCTGAATGGCTACTCTAGCGGCCGGTTCCGCTGCCCCGCC
ACATGCCTTCATTGACCTCGCCCCCTCCATACCGCCTGCTGCTGGCGATTGCCGTTGCTG
GTGTGGCCATGCGCCTGCTGTTCGTGCAATGGATCCCCTTGCAGCCCGTTGCCGATTTCG
GCCGCTATCTGGAGGTTGCCAGCAGCGTTGCCAGCGGTGGCGGCTTCCGGATTTCAGGCA
TTTCCTATGTGTCCCAGCCTCCGTTGTACCCCGGAGTGCTCGGCGCCTGGTTCATGCTCA
CCGGCGTGAACGTGGGCGCGGGCAAGATTCTCAATGTCCTGCTCTGGGCCGGCACGCTGG
TTTCGTGGGTCGGTCTGGGGGTGCGCCTCCAGCTGCGCCCGGCCTGGCAGGTTGCCTCTC
TGGCAGTGCTGGCATTCCATCCGGCGCTGGTCGCCTACAGCAATGTACTGGGTACCGAAT
CGCTGTCACTGTTCCTTGCCGTGTTCGGCATGCTTGTGGCGGTCGTGCGTTTTCCGGGCC
GATGGCTGCTGCTGGGAGCCGTGCTGGCACTTACCGCGTTGAACCGGCCACAGATGCTGC
CGTTGCCGGGAGCCGTGGCACTGGCGTTGCTCCTGCGTGATGGGATGCGCATCGCCACCT
GGCGGCGGATCAGCATGGTGGTGCTGGGTTTTCTGCTGGTACTGGGGCCGTGGACCCTGC
GCAACGCAGTTCTTTTCGGCCAGTTTGTGCCCGTCAGTGCAAACAGCGGGTATGTGCTGA
TGGTCAACAACAACGATGCCAATGCGCATGGCGGGTGGATGCCCTTGAAGGATGTCCCCC
TCCAGGCTGACGACAAGGCCCGGTTCGCCGATGCTGGATTTCCCCAAGGGTTCTTCAGCG
GAGAAAGCGAGGACTGGAAGCTCCGCCACTGGACGCCTGCGGCCGACGTGATTGGCTCAG
CAATTGGCCGCCGTTGGATTTCCGAACACCCCGGCCGCTTCCTGGAGTTGGCGCTGCTGC
GCGTGCGCGGATCGTTCGATGTCGGCAGCCTCCTGCATTGGCCGTTCCTGGAGAGAGGCG
GTGCTCCGGTGTGGCTGGGTAGGTTGACGCTGGCACTCAACATTGCGTTGACGGCCTGGA
CGATGGTTGCGCTGCTGCGCATCTGCCTCCACCTGCGCCGCTGGCAGCCCGTTCATTGGC
TTGCCGTGGCCACACTTGGCCTGGGAATGGTGTCGATCCTGCTGTTCGAGGGGCAGGGAC
GCTACCTCCTGCCACTGGTCCCAGGGGCGCTGTTCATCATTGCCGCCGCGGGCAGGCTAC
GCTTGCCCAGCCGGATCAACGCTTGATATCCCGTGGTCCTCCGAACCCTTCGCTGCAGAC
ACGTCCCAACCCGTACCAATCAGGAGAACAGGTAGTGCCCACATGGCTCGTCACCGGCGG
TGCCGGATTCATTGGCGGTAACTTCGTTCTCGAGGCCGTCGCACGCGGCGTCAAGGTCAT
CAACCTCGATGCACTGACCTACGCCGGCAACCTGAAGACCCTGGCCAGCCTGGACGGCAA
CCCGCAGCATGTGTTCGTGCAGGGCGATATCGGCGACAGCGCGCTGGTCGCCCGCCTGCT
GACCGAGCACCAGCCCGATGCAGTGCTGAACTTCGCCGCCGAAAGCCACGTGGACCGCTC
CATCGACGGCCCAGGCGCCTTCATCCAGACCAATGTGGTGGGCACCCTGGGTTTGCTTGA
AGCGGTACGCGACTACTGGAAGGCGCTGCCGGCCGGACAAGGGGCGGCCTTCCGCTTCCT
GCATGTGTCCACCGATGAGGTGTATGGCACCCTGGGCGAGACCGGCAGGTTCAGCGAAAC
CACCCCGTACGCCCCGAATTCGCCGTACTCGGCGTCGAAGGCCGCTTCGGACCACCTGGT
GCGTGCGTTCCACCACACCTACGGGCTGCCGGTGCTGACCACCAACTGCTCCAACAACTA
CGGCCCGTATCACTTCCCCGAGAAGCTGATCCCGCTGGTGATCGCCAAGGCGCTGGCTGG
CGAACCGCTGCCGGTGTACGGCGATGGCAAGCAGGTGCGCGACTGGCTGTTCGTGTCCGA
CCACTGCGAAGCGATCCGCACCGTGCTGGCCAAGGGCCAGGTCGGCGAGACCTACAACGT
CGGCGGCAACTCGGAAAAGCAGAACATCGAAGTGGTGCAGGCGATCTGCGCACTGCTGGA
CCAGCGCCGTCCGCGCGAGGACGGCAAGCCGCGCAGCAGCCAGATCACCTATGTCACCGA
CCGTCCTGGCCATGACCGCCGCTATGCGATCGATGCTTCCAAGCTGAAGAACGAGCTGGG
CTGGGAACCGGCCTACACCTTCGAGCAGGGCATCACCTTCACCGTCGACTGGTACCTGGA
CAACCAGGACTGGGTCAACGGCGTGCTCGACGGCAGCTACCGCCTGCAGCGCATCGGCAC
CACGGACTGAACCCAGGAGACACCATGACCCAGCGCAAGGGCATCATCCTCGCCGGTGGC
TCCGGCACCCGCCTATATCCAATCACCAAGGGTGTCAGCAAGCAACTGCTGCCGGTGTAC
GACAAGCCGATGATCTACTACCCGCTCAGCGTACTGATGCTGGCGGGCATCCGCGAAGTG
CTGATCATCAACACCCCGCACGAGCAGGCGCTGTTCCAGCAGCTGCTGGGCGACGGTTCG
CAGTGGGGAATGGACATCCAGTACGCGGTGCAGCCGAGTCCGGATGGCCTGGCCCAGGCC
TACCTGATCGGCCGCGACTTCGTGGCTGGCAAGCCGAGCTGCCTGGTGCTGGGCGACAAC
ATCTTCCACGGCCACGGCCTGCGCGAGGTGCTCAAGCGTGCTGACGAGCGCGTGCACGGC
TCGACCGTGTTCGGGTATTGGGTCAATGACCCGGAACGGTATGGCGTGGCCGAGTTCGAC
CAGGGCGGCAAGGTGATCGATCTGGTGGAGAAGCCGGAAAAGCCGCGCTCCAACTATGCG
GTGACCGGCCTGTACTTCTATGACGGCAAGGCCTGCGATTACGCGGCCGAATTGAAGCCG
TCACCGCGTGGCGAACTGGAGATCACCGATCTCAACAAGCGTTACCTGGCCGAAGGCGAC
CTGCACCTGGAGGCGCTCGGCCGTGGCTATGCGTGGCTGGATACCGGTACCCACCAGTCG
CTGCTGGAAGCATCCAACTTCATCGAGACGATCCAGACCCGTCAGGGCCTGCAGGTCTGC
TGTCCCGAGGAAATCGCGTTCGGCAAGGGCTGGATCAACGCTGGACAATTGGAAGCGCTG
GCCGCGCCGTTGATCAAGAACAGCTACGGTGAATACCTGCATAAGCTCGCCGTGCGTGGA
GTCGTTCCATGAAAGTGATTGAAACCCGGTTGCCCGGCTGCGTGGTGATCGAGCCGGCGG
TGTTCGGCGATGCCCGCGGTTATTTCTTCGAAACCTGGAATGCCGAGCGCTTCGCCGCGC
TGGGCCTGCCGGACCGTTTCGTGCAGAGCAACGTGTCGACGTCCGCACAGGGCGTGCTGC
GCGGCCTGCATTACCAGTGGCCGCGGCCGCAGGGCAAGCTGGTCAGCGTGCTGGAAGGCG
AGGTCTACGACGTGGCTGTGGATATCCGCCGCGGTTCGCCGACCTTCGGCCAGTGGGAAG
CGGTGGTGCTGAGCGCGGAGAACAAGAAGCAGTTCTGGATTCCGGAGGGCTTTGCCCATG
GCTTTGCCGTGTTGTCCGAGCGTGCGGTGTTCAGCTACCTGTGCACCGAGGTTTATCTGA
AGGACTTCGATGCAGGTGTCCGCTGGAACGACGCCGACATCGCGGTGGACTGGCCGGTGA
GCACACCAACGCTGTCGGCCAAGGACGAGAACGCGCCGTTCCTCAAGGACATTGCTGAAG
ATCGCCTGCCGGTCTACGTGCCATGACCGTGCTGGTGTTCGGTGGCAACGGGCAGGTGGG
CCAGGAGTTGCTGCGCGCGCTGGCGCCGCTGGGGAAGGTGATTGCAACCACGCGCAGCGG
CCAACTGCCCGACGGAAGTACCTGTGAAACGGCCGATTTCGGCCAGCCCGACAGCCTGCC
GGCATTGCTGGACCGCGTGCAGCCATTGGTAGTGGTCAATGCGGCGGCTTACACCGCTGT
TGATCGCGCCGAACAGGACGTCGATGCGGCCTTCGCCGCCAACGCGCAGGCACCAGGCGT
GATCGCGCGCTGGTGTGCGGCGCATGGCGTGCCGTTCGTGCACTACTCCACCGACTACGT
GTTCGACGGCCAGGGCAGCGCGCCCTACCGCGAGGACGAGCCGACCGCACCGCTGGGCGT
GTATGGCACGAGCAAGCGCGATGGCGAGGACGCGGTGCGTGCGGCCGGTGGCCGCCATCT
GATCTTTCGCACGGCGTGGGTGTATGCCTCGCACGGCGCGAACTTCCTGCGCACCATGCT
GCGCGTGGGCGCCGAGCGCGATGCGTTGCGGGTGGTGGCCGACCAGATCGGTACACCGAC
GCCGGCCGCGTTGATCGCCGATGTCACCGCGCAGGCACTGCAGCATCCTGGGCAGTTGTC
GGGTACCTGGCACCTGACCGCCAGCGGCCGGACCAGCTGGCATGGCTTTGCCGAGGCCAT
ATTTGCCGAGGCGTTGGCCAGCGGCGTGTTGGCCAAGATGCCGACGGTCGAGGCGATTCC
CAGTTCCGAGTATCCGACCCCGGCCAGGCGCCCGGCCTGGTCGGTGCTGGACAACCGCAA
GCTGCAGCAGGATTTCGGCGTCGTGCTGCCGAGCTGGCAGGATGGCCTGAAGCGGGTGAT
GGCGGAGCTGGCCTGACGGCCGTAGCGCCGGGCCAAGCCCGGCGACGCAGCGCTGCCGGG
CCGATCAGGAACGGGTCAGAGCCCGTTGCGCAGCAACGGGATCCGACCCCGGGCAAACCT
CAGCTGCGCCCGTAGGTATCCTCGAAGCGCACGATGTCATCCTCGCCCAGGTAGCTGCCG
GACTGCACTTCGATCAGTTCCAGCGGCAGCTTGCCCGGGTTGCGCAGGCGGTGGGTCACG
CCCAGCGGAATATAGGTGCTCTGGTTCTCGCTGAGCAGGATCACCTCGTCACCACGGGTC
ACTTCAGCGGTGCCGCTGACCACGATCCAGTGTTCGGCGCGATGGTGATGCATCTGCAGG
CTCAGCGTGCCGCCGGGCTTGACCGTGATCCGCTTGACCTGGAAACGCTCGCCGTTGTCG
ATCGAATCGTAGGCACCCCACGGGCGATAGACCTTGCGGTGCCAGGTGGCCTCGCTGCGG
CCTTCGGCCTTCAGCTGCGCCACTACGGTCTTGACCTCCTGCATGCGATCGGCCTTGCCG
ACCAGCACCGCGTCGTCGGTTTCCACCACCACCACGTCATCCAGCCCGACCAGCGCCACC
AGGCGCTGTGCGTAGGCATAGGTGTTGCGGCAGTCGATGGCAATCACGTCGCCCTGGTGG
GCGTTGCCATCGCCGTCCTGCTGCGAGACATCGCGCAGCGCGGTCCACGAGCCGACATCG
TTCCAGCCGGCATCCAGTGGAATCACCACGGCATCGGCGGTCTTCTCCATCACCGCATAG
TCGATCGAATCGGACGGAACGGCAGTGAAGGCCTCCTTGTCCAGGCGGGTGAAATCGGCA
TCGCGACGCGCCTGCTGCCAGGCCTGGCGGCTGCCGGCGAGCATGGCGGGCTGGAAGCGT
TCCAGCTCCTGCAGGTAGCGCGAGGCCTTGAACAGGAACATGCCGCTGTTCCAGTAGTAC
TGGCCGCTGCTGACGTAGCGGGTGGCGGTGCCCAGGTCGGGCTTCTCGACGAAGCGCTCG
ACCGCGCGCAGGCCCTGGCCATCGGCGGCCTTGATATAGCCGTAGCCGGTTTCCGGGCCG
GTCGGCACGATGCCGAAGGTCACCAGCTTTCCGGCTTCGGCAGCAGCGGCGGCGGCCTGG
ACGGCGCTGCGGAATGCAGTCTCGTTGTTGATCACATGATCGGAGGGCAGCACCAGCAGC
AGCGCGTCGCCGCCGTCGCGGGTGGCTTCCAGCGCGGCCACCGCGATCGCCGGTGCCGTG
TTGCGGCCGACCGGCTCAAGGATGATCGCGGCTGGCTCGGCGCCAACCTGCTGCAGCTGC
TCGGCGGCAACAAAGCGGTGTTCCTCGTTGGCAATCACCAACGGGCCGCGCGCGGCAATC
GGCGCCACCCGCTGCCAGGTGGCCTGCAGCATCGTCTGTTCGCTGGCCAGCGGAAGGAAC
TGCTTGGGATAGGCTTCGCGCGAAAGCGGCCACAGACGGGTACCGGAGCCACCGGACAGG
ATGACAGGCTGGATAGTGCTCATGGCCTTCCTTTGATTATTTCTGCAGCAGGGAGGAAAT
CTCGTCGGTACGCGCCTGCATCAATGCAGCGTCTCCCCGCGATTCCACATTCAGGCGCAG
CAGCGGTTCAGTGTTGGAGCTGCGCAGGTTGAAGCGCCAGTCGCCGAAATCGGCGCTGAC
GCCATCGGTGTAGTCCAGCGCGGGCGACTGCGCGGCGAAGTGTTCCATCACGCGTGTGAC
CGCAGCCTTGGCATCGGCAACCTTGAAGTTGATCTCACCGCTGCAAGGGTAGGCGGCCAT
GCGGTCTTCAACCCAGTCGGCCAGCGAGCGGCCGCTTTCGGAGACCAGCTGGGCGATCAG
CAGCCACGGAATCATGCCCGAGTCGGCATACGCGAACTCGCGGAAGTAGTGGTGGGCGCT
CATCTCGCCGCCGTACACGGCATCCTCCGCGCGCATCTTTTCCTTGATGAAGGCGTGGCC
ACTCTTGCACAGCACTGGCACGCCACCGGCCTGTTCGACCATCTCCACGGTGTTCCAGAC
CAGGCGGGGGTCATGCACGACCTTGCCACCCGGATGGTGGGCGAGGATTGCCTTGGCCAG
CAGGCCGACCAGGTAGTAGCCCTCGATGAAGCGGCCGTTGTGGTCGAAGAAGAAACAGCG
GTCGAAATCGCCATCCCACGCAATGCCGAAGTCCGCGCCATGTTCGCGCACGGCGTCGGC
GGTGGCGGCGCGGTTTTCCGGCAACAGTGGATTGGGAATGCCGTTGGGGAAGCTGCCGTC
CGGTTCGTGGCAGATGCGGATGAACTCGAACGGCAGGTGCGGTGCCAGCAGGTCGACGAT
GGCACCGGCGCCGCCGTTGCCGGCGTTGACAACGATCTGCAGTGGCTTGAGCTTGCTGGT
GTCAACGTAGCTCAGCAGGTGCTGGATGTAGGCGCTCTTGTCATGCTGGGCGATCTGGCC
GGCGCAAGGCGGCTGTGCCGCGGATGAATCGGCGGCGACCGCATCGGAGATCGCGAACAG
GCCGGTATCGGAGCTGATCGGCCGGGCGTTCTCCTTGACCAGCTTCATGCCGTTGTAATC
CATTGGATTGTGGCTGGCAGTGACCATCACCCCGCCGGCAGCCCCCAGGTGATCGGTCTG
GAAATAGACCTCCTCGGTGCCACACAGCCCGATGTCGATGACTTCGCGGCCGGCACCGCG
CAGGCCGGCCGCCAGCGCGTCCTGCAGCGCGGGGCTGGTCAGGCGGACGTCGTGGCCCAG
CACCACCGGGCCCGGAGCGAGCTGTGCATTCAGGGCCGTGCCGATCCGGCGTGCCAGGTC
TTCGTTCAGTTCTTCCGGCACGCGGCCGCGGATGTCATAGGCCTTGAAGGCGGGCAGGGG
CATCGGTCAGATCCAATGTGAGCTTAGCCACTGATTGTAGCCTTTGTCCTGTATGGGAAT
CGTTTCCATTCCGCAACTCCCGGTGATTGGCTGAGGGTATCGGGTACGCGGGGGCGCCCG
TACCGCTTGGCAAGCGGGTAAACGGCCGCTGGCTGGGCGATCACGGCCAGGCCAGCCTGC
GTCAAGTGGCCGGGAGCCAGCAGCAGCCCCAGGAGTTCCTGCCACTGGCAGCCAAACGCG
ATCACGCCGTTGCTGGTGTACTTGACGTGGCGGAGCAGGACCGGCGGGTGATGGCCGGAC
GCGGACAGCTGCAGGGATGACGCAGGCTTGTGGCGCGGTTGCTTCCCCCCGCCAGGAATT
TCTGGCCGAGCATTTCACCCTGGCGACGCGCCTGTCGCCGCATGGCTGCGTGCCGCGACA
TCTGACAGGCAGCGTTCACCCTTTTCCAGCGGCCACGCGTCCGTCCCGCGAAGCAGGCCC
TCTTCGTTGCAGGTCCGGGCCATCAGTGCGGGCGAGCCGGGCGCCGCGCCCACCACCGGC
AGGAGAAACCCCCATGCAACGCAGCCCTTGGCGATGCCTCGGCAATGCTGCGGCGCATCC
AGCTCTTTCGTTGCCTCCGGCTAGAATGCGGTCATCCTCAACGTGCAGGGCAGTAGAGCA
ATGCAGCAATCGACTTCCGGCGGAAAGCGCGGCAAGCGCTTCGCCAGTGCGACGGAGGCC
CTGCAGGGGGTGGTCGCCGATGGACAGACCCTGGCCGTGGGCGGCTTTGGCCTGTGTGGC
ATTCCCGAGGCGCTGATCGCTGCGCTGCGCGACAGTGGCGTCAAGGGCCTGACCGTGATC
TCCAACAATGCCGGTGTCGATGGCTTCGGACTGGGCCAGCTGCTGGAAACCCGGCAGATC
AAGAAAATGATTTCGTCCTACGTGGGCGAGAACAAGGAATTCGAACGGCAGTTTCTGGCT
GGTGAGCTGGAGCTGGAGTTCAACCCGCAGGGCACACTGGCCGAGCGCCTGCGTGCCGGT
GGTGCGGGTATTCCGGCATTCTTCACTGCCACCGGCTATGGCACGGTGGTTGCCGAGGGC
AAGGAAACCCGCGAGTTCGACGGTAAGCACTACGTGATGGAGACGGCGCTGCGCGCCGAT
GTGGCACTGGTCAAGGCCTGGAAGGCCGACGAGGCCGGCAACCTGGTGTTCCGCAAGACC
GCACGTAACTTCAACCAGGCCTGTGCGATGGCCGGCAAGGTCTGCATCGTGGAAGTGGAG
GAGGTGGTGCCGGTCGGTGCCATCGACCCGGACCAGGTGCACCTGCCAGGCATCTATGTG
CACCGCATCGTGCACAACGCGCATCCTGAGAAGCGAATCGAACAGCGCACCATCCGCGCG
GAGGGCAACTGACATGGCGTGGACCCGTGACGAGATGGCGGCACGCGCCGCCCAGGAGCT
GATCGATGGCGCCTACGTGAACCTGGGCATCGGCCTGCCGACGCTGGTTGCCAATCACAT
TCCCGAAGGCGTGGATGTGTGGCTGCAGTCGGAGAACGGCCTGCTCGGCATCGGCCCGTT
CCCGACCGACGCTGAAGTCGACGCGGACCTGATCAATGCCGGCAAGCAGACGGTTACGGC
GCGTGCCGGTGCCAGCTACTTCGGCAGCCACGACAGCTTCGCGATGATCCGCGGTGGCCA
```
