## Supplementary Table S1 and Table S2 for "*Stenotrophomonas muris* - First discovered as an urgent human pathogen with strong virulence associated with bloodstream infections": WGS-data-S8.txt (part 3 of 5)

```
TGTGAACCTGGCCATCCTTGGCGCCATGCAGGTCACCGACAAGGGTGACCTGGCCAACTG
GATGGTGCCCGGCAAGATGGTCAAGGGCATGGGCGGGGCAATGGACCTGGTCGCCGGCGT
GCAGCGCGTTGTGGTGCTGATGGAGCACACTGCCAAGAACGGCGAGCACAAGATCCTGGC
CGAATGCACGCTGCCGTTGACCGGCGTGGGCGTGGTCGACCGCATCATCACCGATCTGGC
GGTGTTCGACGTGACTGAAAAGGGCCTGCTGCTGGTGGAGGCCGCGCCGGGTGTCAGCGA
TGAAGAGCTGAAGGAAAAGACCGGCGTCGCGTTCCGGCGTTGAGGACAATGATGTTGCCG
CGCAGCGCCAGCCTCAGGGTTGGCGTTGTGCGCCTCCGACGACGTAGCCGGCGTTGGCAA
CAAGGTCCGGCAGCAACTGCATGACCGGATCAAGTGCATTGTCGTTGTCCAGCTCACTGG
GATAGCAGTGCGCATCCAGCAGTGACCGCAACGCCGACGCCCGCAGCCACATCGTGCCTG
CTGTCTGCGGCGTAGGGGCGTCGGCCATCCCCAGCCGCGCCGCCCAGCGGAGATGACGGC
GTGAAACGGCGATGGCCTCCGGAGTGGATGCCGCGAACATGCCCAGCGCAGGTTGCTCAT
CGAACTGTTGAAGCACAGCGTCGAGATCGGCCGTTCCTGGTAGCTGAGGTCTTGCCTCGC
TGCTTCCGCGGAGGTCCAGCCAGCAGGCCAGCAACGATGGATCCGGACCAAAAGCCTCCA
GGACCTGCACGATGCTGGACAAGGCATTGCCCGCATGGCCGATGATATCGACCGCAGCGT
CATGAGGGCGCTGCGCCATTGGAATGAAAACACGGTAGCTCACGCCCAGGCCGCTGGCGG
CCTCGCAAGCTGTAGCGATCAGCCCGGCATCATCAATGAGAATCAGCAGGCAGGCCCGCA
GGGGGCCGGCGGGCGAAGCCGGGGACAGCGCTTGGCGCGTCGCGTCAAGCCAGGCATGCC
CAAGCCGGGCATCCGGTTCCAGCACCGCGCCTTCGGCCCATTCGTTCCAGGCATTGATGA
AGACCATGCGTTGGCGCGCAGGCGCCAGGGCCAGGCGTTCATGGATCGTGGTGCGCAACC
AGTCGCGGTAGCCACGGGGTGAGGCGTGCAGGTACACGCGGCCGCGGCCGGAACGACGCG
CCTCGTTGTCCCAGCCCGGGTTCACGCCAGGATAGAGCGGATAATCCGGCAGTGGCCGCG
CTGCGATTTCTGCAGCCAGTTCGCGCCAGTCGCGTACATCGCCATTGAAGGCAGGATTGA
GCAGCCACTGCTGTGCCGACAACGAGCGCGGGTTACTCATGTTCGGCGGGAATTCGACGG
CGGCATCAAAGCCGATATCGCGCGGATCCGGTCGCTCGAAGCCTTGGACGTAGGCCAGGT
GGATCTCGCCCACGCCGTTGTCGCGGCACCAGCGGCGCCAGCGCTCGGCAGTCGCCCGGG
CGTCGGGCAGCAGGTTCGGGCGATAGACCAGCAGCATCGGCCGACCCTCGACCTTCAATG
CACGGCGGTCGCGCAGGTAGGGCGCGACATGTGCGATGAAGGCCAGATCGTCCTCTGCGC
TGTGCTGCTGGCCGATCAGGATGTCGTCGTCGCGGCCGTCCCAGCGTCGTGCCCAGTTCT
CGTTGGCCCAGCACAGGCAGAACGGCAGGTCGATGCTGTCATCGGCCAGCCATTGACGCA
GCGGGTCCTCCATCAGGGTGCGGCCGCTGAACCAATAGTAGTAGAAGCAGAATGCGCCGA
TGCCGTACTCCGCAGCCAAGCGTGCCTGGTCACGCATCACCTGCGGGTTGCGCAGGTCAT
AAAAGCCGAGGTCGGCCGGCAGGCGGGGTTGGATGTGACCCTCGAACTGCGGCAGGGCGC
GGGTGACGTTGCGCCACTCGGTAAAGCCCTTGCCCCACCAGGCGTCGTTCTCCGGGAAGG
TATGGAACTGCGGCAGGTAGAAAGCGACCAGCGTCGCCGGCATGGGTGACGGCAATGCTC
CCTCACGCCATGGCACGTGGCCGATCGCCGGTTCATCGGCACGCCAGCGCAGCTGGGCAC
TGGCGCGCGCGCCCCCCTCATCCTGCTGCCCCTTGGGAGGCGGCGGCACCCAGTCGCCAT
GCCGTGCCAACAGCCGGGTGCGCAACCGGTCGCGCTGCGCCTGCGGCAACGGCAAGGCCC
GGAACACGGCGCGCAGCAACGGGAACAGCGACTGGCGCAGGCTCATCGGGCGAGGCCTCG
CGACAGCGGGCGGTAGGACGGGATCAGCATCTGGGCAACGGTCATGGCGCCATTTTCGGT
GCTGGCGGCCATGACGGCAAACGGCGGCGTGCTAGCGTGTGACCATGCTGTTCCCCCACG
ACCTGCCCGATGCCGATGTCCTGCACCTGCCGGGATGGCTGGCTGCGGCCGAGGCCGACC
AGCTGCTGTATTCGCTGCAGGCCGAAGTGCCCTGGGAAACCCATCGCATCCGCATGTTCG
GCAACTGGGTGGACTCGCCGCGGCTGAGCTGCTGGATCGGCGACCCGCAGGCCCGCTATC
GCTATTCCGGTGCCGAGTTCGTGCCGCGCCCCTGGCCGCCGGTGTTGCAGGCCATGCGCG
GGCGCCTGGAAGCCGAAGGCCACGGCCGCTTCAACAGCGTGCTGCTGAACCGCTACCGCG
GTGGCGGTGACTACATGGGCTGGCACAGCGATGACGAGCCGGAGCTGGGTCCGGCTCCGG
TGATCGCGTCGCTGAGCCTGGGCGCGGCGCGCCGATTCCTGCTGCGACGCCGCGACGACC
CGGCACGCAAGGCTGAATTCGTGCTGGGCCACGGCGACCTGCTGCTGATGGCCGGACAGA
CCCAGCGCTTCTACCAGCACGCGCTGCCGAAGATGGCGCGGGTGCACGGCGAGCGGATCA
ACCTGACCTTCCGTTGGATTTCGCCGCGTTGACGAAGAAGGGGTCAGGTCCCTTTCCGGC
CGGAAAGGGACCTGACCCCGTAACCACATGCCCGGCGAATGCTGCGATCAGCGCGCAACG
GTCGGCTGGTCGGCCTGCCCGCTCTGCAGCGTCCAGCCCACCACGTCCTGCGCCAGCTGC
TGCAGGCCACGCTCGAACGCGGCGGTCACCGCCGGTACGTCGGTGCTGCCGACCGGCTGC
GCCTGGCGGAAGGTGCGGTCAGCGACCACACGCTGGTCGGCGACATGGATCAGCTTGGCG
TTGACCTCGATCACCACGGTGGGCGTGGCCTGGCCCTGGTAATCCGATTCGAAGCGGCGC
ACATCGGTGGACAGCTTGTAGTCGGCGCGGATGCCGGCGGTGCTGCGGGCCACGCCGCGG
ATGCGGCCGGAATCCTCGAAGCCACGCAGCAGGGTGTCTTCGATCATGTCGGTGGCCGGT
TGCGCCCAGCTGGCACCCTTGTAGATCTCAAGCTGCGACGGTGTCGGCCGCACATTGATG
CGCGGGCTGTCGACCATGCGCGCGGCGCTGGGCTTGGCCAGTACCAGCTGCCAGCTGGCC
TGCGGCCACGCCGGGTCCGCCTTGACCTGCACGGACGGCGAGTACAGCGTCACCGCGGTT
TTCTCGCTGCTGCCGAGGATGGAGCAGCCCCCCAGCAGGGTGACCATCGAAGCGGCCAGC
AGCAGGCGCGGAAGGGTGGTCGGGCTCATTTGGGTTCGAACTCCTTCGGTGCGTCGCGGC
CCAGCAGGTAGCGCGCGGGGTTGTTCTCGAGGCGGTCGCTGACCCGGCGCAGGTCGCGGA
TCAGGCCGCGCAGTTCGGTCAGCGTCGGGCCCAGCTGGCCGAGGCCATCGTTGGCGAAGC
TGTTGATCGCGGCGCGGTTCTCGCCAAGGATCGAATCGGCGTTGCCGGCGGCCGAGTCGA
GCTTGGCCAGGGTCGCGTCGAGCTTGTCGATGATGCCAGGCAGCTGCTGCACCAGGTTCC
TGTCCAGGCGCTCGATGGTGCCGTTGGTGGTCTTCAGCGTGGTGTCCAGGCTGCGGGCGG
CATCGCGCGCGCTGAGCAGCAGCGCCTGCGTGCCTTGGTCACGGTCGGCCAGGCCGCCGC
TGATCGTCTCCAGGTTGGCCAGCGTCGCGTTGATCGAGGCCACGTTGCGGTCGCTGAGGA
TCTGGTCCATGCGCTCGACGATGCGGTTGGCGACGTCGGTGATGTTCTGCAGCGCAGAGG
GCGTGGTCGGGATGATCGGTGCCGGGTCCTTGTTGACCGTGGTCAGCGCCGGCGACTGCG
GCGTGCCGCCGCTGAGCTGGATGATCGACGGGCCGGTCAGGCTGGTGATCGCCAGCTTGG
CGCGGGTATCGGTCTTGACCGGCGTGTTGGAGTTCAGGCGGATGCGCGCGACTACCTGGC
GCGGGTCGTCCGGCACCAGGTTCAGTTCGGTGATCGAGCCCACCGCGATGCCGTTGTACT
GCACCGGGCTGCCCACCGACAGGCCGGTCACCGCTTCGCGGAACACCACGCGGTACTCCT
GCCAGGTACGGTCGGAGGAGTATTTGGCGGCCCACAGGCCGAAGGCCAGCAGGGCCAGGC
CGGTGATCAGGGTGAACGCGCCGATCAGCACGTAGTTGGCTTTGGTTTCCATGGCTCAGG
CACTCTCGATCTGTTCGCCACGCGCGGCGCGCGCGCGGGGTCCGTGGAAGTATTCCTGGA
TCCACGGATGATCCAGTTTCTCGATGTCAGGCAAGGGTGCGTTGGCCACCACCTTGCGGT
CGGCGATCACCGCGACCCGGTCGCAGATCGCGTACAGCGTGTCCAGGTCGTGGGTGATCA
GGAACACGGTCAGCCCCAGCGCTTCCTGCAAGGTCTTGATCAGGCGGTCGAAGGCGGCCG
CGCCGATCGGGTCGAGCCCGGCGGTGGGTTCGTCCAGGAACAGCAGCGGTGGATCCAGCG
CCAGCGCGCGGGCCAGGCCGGCGCGCTTGCGCATGCCGCCGGACAGCTGCGAGGGCAGCT
TGTTGATCGCATCGGCGGGCAGGCCGGCCAGTTTCACTTTCAGCAGCGCCAGTTCGTAGT
GCCAGCGCTCGGGCAGCTCGCGGTGGTGTTCCTTCAGCGGCACCTGCACGTTCTCGCCCA
CGGTCAGCGAGGAGAACAGGGCGCCGTCCTGGAACAACACGCCGGTGTTGCGCTCGATGT
GCAGGCGGCTCTCGGCGTCGTCGGCACGCGCGTCGCGGCCGAGTACTTCGATCTGCCCGG
CATCGGGCACGCGCAGGCCCAGGATCGAGCGCATCAGCACCGATTTGCCGGTACCGGAGC
CGCCGACCACGCCCAGGATTTCGCCGCGGCGCACATCCAGGTCCAGGTCTTCGTGCACGG
TCTGGCTGCCGAAGCGGTTGACCAGACCACGCACGCGGATGGCCAGTTCGTGGCCCTGGT
CGTCGCGCATGTCGATGGAGTCGGGGAGGGCGGATGTGCTCATGTCACCAGTCCATGTGC
ATGAACCACAACGCCGCGAAGGCGTCGATGATGATCACCAGCGAGATCGTCTGCACCACG
CTGGAGGTGGTGCGCTCGCCGACCGACTGCGCGGTGCCCTCGACCTTCAGTCCTTCCAGG
CAGCCGATCAGGCCGATCACCAGCGCGAACACGGGTGCCTTGGACAGGCCGACCAGCAGG
TGCCGCACTTCCATCGTCTCGTGCATGCGCGCGATGTACATCTGCGGCGGGATGTCGAGG
TCGAACGCGCCGACGGTGATGCCGCCGGCCAGGCCCGCGATCATCGCGATGAAGGTCAGC
AAGGGCAGGGTGACCAGCAGCGCCAGCAGTCGCGGCAGCACCAGCAGGTCGACCGGGTCC
AGGCCCAGCGTGCGCATTGCATCGATCTCCTCGCGTGCCTTCATCGCACCAATCTGCGCG
GTGAACGCACTGGCGGTGCGGCCGGCCAGCACGATCGCGGTCAGCAGTACCGCGAACTCG
CGCAGGAAGGCGATGTTGACCAGCTCGACCACGTAGATCTCGGCGCCGAAGTCGCGCAGG
ATGGTCGAGCCGAGGAATGCGATCACCGCACCCACCAGGTAGGACAGCAGCGCCACCAGC
GGTACCGCATCCAGCCCCACCTGCTCCATCTGGTGCACGGTGGCGGTCAGCCGGAAGCGG
CGGGGTTCCTTGACCAGCCGGGCCGCCTTGACCAGGTTCTCGCCGAGGAAACTGCACAGC
GCCTTGATGTTGTGGCCAGTGGCGTGGACGCTGACACCCAGCCGTTCCAGCGCGGCCAGC
ACGCCGAAATCGCGCTTGGCCTTGGGGCGGTCGTCGGCCACTTCCTCGATGGTGCACACC
AGCGCCTGGTGGTCCGCGCGGAACTGCAGTGCGTCTTCGTGCAGATCGGCACGGTGGGCC
ACGCGCAGCACCTGCAGCACGCCGGCCGAATCCAGCTGCTCGATGCCGGTGGCATCGATG
CCGGTCAGCTTGTCGGGAACGCCGTGCAGGACCTCGGCCGCGGCCAGCGCGGTCTTCAAG
GTCCAGGTGCCGGACAGGTGGATCAGGCCCGGGTCATGGGCATCCTGTTCGAGCTGGGGG
GCGAGGTTCGGGGTGACGTGGGCCATTCGGGTCGCAGCATAACCGTTCTGTATCGGGCTT
CGCGTCGAACTCGGATGAATTTCTCCGGTGGGCCCCAGCGTAGGTAATACTACGGCGCAT
GTCCGCAGACGCTCACACGATCCCCACGCCCCAGGCCACCTACGCACAGCGCGTGGCCTT
TGTTTCCGAGATCGCCGGACGCCTGCACAGCTATGGCACCACGGCCCAGCGCCTGGAAAC
GGCGGTGGTGGCACTGGCCCGCCAGCTCGATCTGGATTGTGAACCGTGGTCGAATCCCAC
CGGTATCATCCTCAGCTTCAGCGATCCGGCGCAGGCGATCGGCTCCAGCGACATCACCCG
CGTGATCCGCCTGGCGCCCGGTGAGAACGACCTGCACAAGCTCAGCGTCGCCGACCATAT
CGCCGAAGAAGTGTCCAACGGGCGGATGAGCATCGCCCAGGGCCATACCGCGCTGCGCCA
GCTGGACAAGGATCCGGGCCGGCGCGGCAAGCTGCGCACCATCCTGTCATTCACCCTCGG
CGCGGCCGGCGTGGCCGGCATGTGGAAGCTGCCGTGGCTGGACATCGCCACCGCCGGTGT
CATCGGCCTGATGATCGGCCTGCTCGGCATGGTCACCGACCGCCGCCCGGCCACCCGCGA
AGCGGCCGAGGCGCTGGCGGCGCTGCTGGCCGGCATGGTCGCCACCCTGGTGGCGTCCTT
CATTGGCGCGCTCAACCTCAATACGGTGATCATCGCCTCGCTGGTGGTGCTGCTGCCCGG
CATGTCACTGACCAATGCGGTCAATGAGCTGGCCAGCCAGCACTGGGTGTCGGGCACCGC
GCGCTTTGCCGGCGCGCTGACCACCATCATGAAGCTCAGCGTCGGCGCGATGATCGCGGT
AACCCTGGCCGACGTGCTCGGGCTGGATCCGGTGATCCGCGCCGCGCGGCCGCAGGGGCC
GTGGGTGGAGTGGGGTTCGCTGCTGACCGCGGCCTTTGCGTTCGCGATGCTGTTCAAGGC
CAACCGGCGCGATTACCCGTGGGTGATCGCCGCCTCGGTGGCCGGTTATGCGATCTCCAA
GTTCGGCGGCCATGCCTGGGGGGCGCCGGCCGGCATCTTCCTGTCGGCGATGCTGCTGAC
CGCGGGCGGCAATCTGTTCGGTCGCCTGGTCGGGCGTCCGGGCGCGATCATCCGCCTGCC
CGGCATCATCATGATGGTGCCCGGCAGCACCAGCCTGCGCGGCGTGCTGACCCTGGTCCA
GCAACAGGATGTCGGCGCCGGCCAGAGCGTGTTCCTCACCGTGCTCAACGTGGTGATGGC
GCTGGTCGCCGGCCTGCTGTTCGGCAACCTGCTGATGCCCGCTCGCAAGACCCTGTGATG
ATGTCGGTGGGTGTGGACCCCGGTCCACACACCGGAGAATGAAAAACGCCGGCGTCCGCC
GGCGTCTTTCATTCCAACCTGATCCCGGCCTCAGGCCTTCTTGATCAGGAAATCTTCCGG
CTTCTTGTTGCCCTTGGCGGTCAGTTCAGCCATCCAGCGCGGCTGCTTGCCACGGCCGGT
CCAGGTTTCCTTCGGATTGGCCGGGTTGCGGTACTTCGGTGCAACCTTGCCCAGCTTGCG
GCCGGCCGTCTTCGACGGGGCCTTGGCGGCCGGGGCGGCCTTGCGGGCACGCGTGGCCGG
GGCGCTGCCGAACAGTTCTTCGATGGTGTAACCCTCGGTCTTGGCCAGCTTGGTCAGCTG
GGCCCGGACCTTGGTGATCGGCCGGCGCTTGGCGACGATGGTCTGCTGCTTCTTGGCGGT
ACGGATCAGGGCGCCCAGCTCGCGTGCTGACAGGCCGGTCAGGTCAATGCTCATTTACGG
TTACTCCGGAAACTAATGTGTGGACGGGACAAGCCAGTCCATGGCGTCGGCGGACAGAAT
AGAGATGAATTAATCACAGCACAAATGCAGGCGGGTCATGGCGTGGCGGCATGCAGACGC
CGTCGCGGTGATTTTGACCGGATTATGTCCGCTGCAATATCGGGGAAGGGCGCGGGCAAA
AAAAAAGACCGGGGCAGGCCCCGGTCTTTTCCTGATCAGCCCTGCAGACGCTGCAGCAGG
GAGGCCTTGTCCAGGTTCTCCGCGTCGCTGGCACGGCGCGAGCGGTACTCGTAGGTGCCA
GCGGCCAGGCCGCGTTCGCTGACCACCACGCGATGCGGAATACCGATCAGCTCCATGTCG
GCGAACATCGCGCCCGGGCGCAGGCCGCGGTCGTCGAGTGCAGCGTCCAGGCCCGCGTCG
CGCAGCTCCTGCAGCAGGTTGGCAGCGGCGTCGGCCACGGCCGCATCGCCCTTCGGGTTG
ATCACGCACACCACCACCTGCCACGGCGCCATCGCGTCCGGCCAGATGATGCCGGCATCG
TCATGGTTCTGTTCGATCGCGGCAGCCACCACGCGCGAGATGCCGATGCCGTAGCACCCC
ATCGCCATCACCGCGGCCTTGCCGTTCTCGTCCAGCACGGTGGCATCCAGCGCTTCGGCG
TACTTGCGGCCGAGCTGGAACACATGGCCGACTTCGATGCCACGTGCGATCTTCAGTTCA
CCGCCGTCCACGGCACGGTCGCCGGCCCGCACGTTGCGGATGTCGGCCACTTCCGGTTCC
GGCAGGTCGCGGCCCCAGTTGACGCCGGCCAGGTGGAAACCGGCTTCGTTGGCGCCGACG
ACGAAGTCGGCCATCGCCGCCACTTCGCGATCGGCGACCACGCGGATGGCCTTGGCCGGG
GCGACCGGGCCAAGGAAGCCCGGCACGCTGCCCAGGTGCTCGGCGATTTCCGCCTCGCTG
GCGAAGCGCTGCTCGTCCAGGCCGGCGACCTTGGCCAGCTTGATCTCGTTGACCTCATGG
TCGCCACGCACCAGCGCCAGCACGAACTGCTGTGCCTTGCCTTCGCCGGCGATCAGCGCC
ACCGACTTCACCGTGCGCTGCAGGTCGATGCCGAGCAGCGCCGCGACGTCCTCGCAGGTC
TTCTGGGTGGGGGTATCCACCTTGCGCATCGTTTCGGTGGCGGCCGCACGCGGCGCCGGG
TCGGCGGCAATCGCCGCTTCCATGTTGGCTGCGTAGTCCGAGCCGGTGGAGAACACCAGC
GCGTCCTCGCCGGAATCGGCGATGACGTGGAATTCCTGCGACGCATCACCGCCGATGGCA
CCGGAGTCCGCCTGCACCATGCGGAAATCCAGGCCGAGGCGGGTGAAGATGCGGCTGTAG
GCCGACTTCATGTTCTCGTATTCGCGCACCAGGCACTCATCGTGCAGGTGGAACGAATAG
GCGTCCTTCATCAGGAACTCGCGCGAGCGCATCACGCCGAAGCGCGGGCGGATCTCGTCG
CGGAACTTGGTCTGCACCTGGTAGAAGTTCACCGGCAGCTGCTTGTAGCTGGACAGCTCG
CTGCGCGCGAAGTCGCAGGCGGCTTCTTCGGCGGTCGGGCTGTAGCAGAACACCTGGTCC
TTGCGGTCCTTGATCTTCAGCAGCTGCGGGCCGAACTTCTGCCAGCGGCCGGTCTGCTCC
CACAGTTCCTTCGGCTGGATGGTCGGGATCTGGAATTCCACGGCACCGGCCCGGTCCATT
TCCTCGCGCACGATGCGCTCGACCTTGCGCAGCACGCGCAGGCCCAGCGGCGACCAGGTG
TACAGGCCCGATGCCAGCTTGCGGATCATGCCCGCGCGCAGCATCAGCCGATGGCTGGTC
AGCTCGGCGTCGCTGGGGGTTTCCTTGGTGGTGTGCAGGTGGAACTGGGAGAGGCGCATC
GTCGGCTTCGGATAACGGCAGAGACCTCTATTCTGCCAGCCCGGCCGGGGGGAGGGGTAT
CGGCAGGGCTGCGCCCTGCACCTGCGGGTAGTGCCGGCCGCTGGCCGGCAACAGCAACAG
AAAAAACGGGTTTCCTGGGAGATGGCGGGGTGGGTCCGGCGGCAGGGGACGCCGTAAACC
CATCCCTGGGGGCTTGGTCGCGGCATCCATGCCGCTCACACCCCTGCCGCCGGACCCACC
CCGCCTTCGACAGTTTCCTGCGAGCTGTCGGAATGGCTCCTGGGGTCAGATCCGTTTTCC
GCAGGAAAACGGATCTGACCCCGGATTCAATTCGAGATCTGACAGATTTGATCCACGCAT
CGCGTGGATCTACTGGCCACCGGGGATCTGTCGGGGGTGGGGCGGTGTCGGATTGCGGGG
TGTCCGCGGCATGGATGCCGCGGCCAAGCCCCCATGGACGGGTTTACGGCGTCCCCGCAA
TCCGACACCGCCCCGCCATTCCACGGAATGCCCGCTTTTGACGTTGCCGTTGCTTGCAGC
CTCTGCAGGTGCAGGGCGCAGCCCTGCCGATACCCTTAACCGGCCGGTGGGCAGTACGCC
TTGATGGCGGCCTCCGCCAATCCCCTCTGCGCGGTGTGCTGCTCCGGAGTCAACGGGGTA
TCGGCCTTGCCATCACCATCGGTGTCCTGCATCACCTGGCCACCACCGTCCAGCAGGGCC
AGGTTGGCCCGGGCCGTGCTGCACTGCCCGGGGACCGGCGCGGCCGGGGTCTCGGTGCTG
GCTGCGGCCTGCGGGGTGCGGGCCTGCTCGCGGGTCTCGAACTTCTTGCCCGCCGGCGGG
GTCTCCGAATACTGGGTTACGCCATGGGCGTCCTTCCATTTGTAGACGGGGCCGGCCACG
GCGTTGGCACTGGCCAACAGCAGCAGGCATCCAAGGCAGGACAGGGCACGCATGGCAGAC
TCCACGGAATGGGCGCAGAACGCCGATTGCAGCATTGGCGCCGACCGCTGGCAAGTCGAT
TAAACTGGATTCCATGGACCCGATCACACCGCCGCCGCGCTCGCGCACGATTTACCTGCT
GCCCAACCTGTTCACCACCGCCGGCCTGTTCGCCGGTTTCTACGCGATCATCGCCGCGGC
CAACGGGGATTTCGTCAATGCCAGCATCGCCGTGTTCGTGGCGGCGGTGATGGATGGCCT
GGACGGGCGCGTGGCGCGCCTGACCGGTACCAGCAGCGAATTCGGCGTGCAGTACGACTC
GCTGGCCGACCTGGTCAGCTTCGGCATGGCCCCGGCGCTGGTGATGTACCACTGGTCGCT
GTCGTGGCTGAAGTTCGACGATCCGCTGCTCGGCCGCGTCGGCTGGGCCGTGGCCTTCCT
GTATGCGGCCTGCGCGGCGCTGCGCCTGGCCCGCTTCAATACCCAGGTGGCGGTGGTCGA
CAAGCGCTGGTTCGTCGGCCTGGCCAGCCCGGCAGCAGCGGGCCTGATGATGTCCTTCGT
CTGGGCGTTCGCCGATGGCAACCTGGGCTGGGATGGCAACCAGCTGCGGTACGTGGCGCT
GGCGGTGACGATCATCGCTGCGCTGCTGATGGTCAGCCGCATCCGCTTCTGGAGCTTCAA
GGGTGGCGCTGCCAAGGGCACCCGTTCGGACCGCGTGCCGTTCCTGGTGCTGGCACTGGT
GCCGGTGGCGATCGCGATTGCGGTCATCGACCTGCCGCGCGTGCTGTTCGCGGTCGGCAT
CCTGTACGCCTTGTCCGGCCCGGTGATGTGGGCCGTGCAGCGCCTGCGCAAGAAGCCCGA
GGCCGCGTGAGCCAGGACCTGCCCGTGCTGTGGTCACCGGCCCAGCAGGCCTGGCTGCAG
GCCATGGGCTACACCGTCTATCACGATGGCCAGCTGGCTGCCGAGCTGGATGCCGCGCTG
CAGTTGAGCGTGGCCGAAGCCGAGGCCAGCGTCGCCCCGCCGGAACCGGTGTGGGCCCCC
GTGCCGTCGCGCGAACAGCATGCCGGGGTGGCGCCCGCAGCCCGCCCGGAACGGCCGGCA
CCGCCGCGCCGCGAAACGCCGGTCAGTGCCCCGGATACCGTGCCGGCGGCTGAGCGCCCG
ATGCCCAGCGGCAACGCGCGCCAGCCGGTGGTCCGCCTGCCGGATCGCCTGCAGATCGCG
CTGCTGCGTGCGTCCGGCTGCAACCCGAACGACCCGGCTACGCAGCGGTTGATGGACAGC
TGGCCGCTGGACCAGCTGCGCCACGACCCGGCCGCCAAGCGTGCGCTGTGGCCGCAGCTG
CGTGCCCTGCGCAAGCGGGGCACGCCATGAGCGCGGTCACCCGGCCCGGCCCGGTCAGCC
TGCGTGCGTTGCGCGAGAGCGACCTCAATGCGGTAATGGCGATCGAACTGCGCGGCTACC
CTTTTCCCTGGACCCGCGGCATCTTCATCGACTGCCTGCGTGCCGGCTATCCCGGCCTGG
CGATGGAGCGCGATGGCCTGCTGGTCGGCTATGGCGTGCTCAGCATCGCCGCCGATGAAG
CGCACGTGCTGAACATCTGCATCGATCCGCTGGCACAGTCGCGCGGGCTGGGCCGCCAGC
TGCTGCGCGCGCTGGTGCAGCTGGCCGCCGACCGTGGCGCACAGCGCGTCTTCCTGGAAG
TGCGTCCGTCCAATACGCCGGCGCTGGCGCTGTATCACAGCGAAGGATTCAACGAGATCG
GCCGCCGCCCGCGCTACTACCCGGCTGCACAGGGCCGCGAGGATGCGGTCGTGATGGCGA
TCGAGCTGGTCGACGGCGATCTGCAGGAAATGCCGCCGCTGTAACGCAGACGGGTTGCCG
GCCAGCGGCCGGCACTACCGATGCGTCGCTCACGCCAGCCGCAACGCCAGCACGCCGCCC
ACGATGAGCGACGCTGCCAGCCAGCGCGTGCGCGGCACCCGCTCGCGCAGCAGGAACACC
GAGATCAGCAGCGCGAACAGGATCGAGGATTCGCGCAGCGCCGAGATCATTGCCACCGGC
GCCTGGGTCATGGCCCACAACGCCATCGCATAGGAGGCGGTGGTGCCGACGCCACCGGCC
AGTCCCAGCGGCCAATGCTGCCGCGCATAGTCCAGTACCGCGCCGCCGCGCGTATACAAC
GCCCACAGCGGCAGCGGGATGCCCGACAGCAGGAACAACCACAACGTGTAGCTGAGCGCG
CTGCCGGACTGGCGCGCACCCTGCGCATCGACCAGCGTGTAGGTGGCGATCATCGCCGCT
GTCAGCAGCGGCAGGCGCAGCTGGCCGCCGCGCGCACCCAGTGCCATGCACAGGATGCCG
GTGCTCACCAGCACCACGCCCAGCCACGCTGCGGCGGGCAATGGCTCACCGAGCAGGGTG
CCGGCCAGTGCGACCAGGATCGGCGCGCTGCCACGCATCAGCGGGTAGGCCAGGCTCATG
TCGACCTGCTGGTAACAACGCGCGACCAGCCCGTAGTAGGTCACCTGCAGCAGCACCGAC
GCAGCCAGCCAGGGCCAGCTGTGCGCGGCCGGGAAGGGCAGGAAGGGCAGGGCGGCGGCC
GACAGCAACGCGGCACTGCCGGTCACCAGCACGGTACCGAGGAACTTGTCCGGGCCGCGC
TTGACGATCGCATTCCAGCTGGCATGCAGCGCCGCGGCAGCGAGGACGAGCAGGAAGATG
GAAAGCGGCATCCGCCGATGATGCCATGCGGGGCAAATGGAAACGCCGGGCATCGCCCGG
CGTTTCCGATTCCGCTTCGGTGGGTGCCAACCTCTCCCGCCGTGGCAGGTGCCAACCTCC
CCTGCCGTGGCAGGGGCCAACCTTGGTTGGCACGCACCAGAGCGCGGCGTTACAGCTTCG
CGCGCTGCTCGCGCAGGCCGGCCAGCTGGGTGTTCCAGTCGACCAGGCGCACGCGCTCCT
GATCGACCACCGCCGGTGGCACCTTGTCGGTGAACCTGGCCAGCTTGGTTTCGCTCTTTT
CCTGCTCGCCTTCCACGCGCTTGATCTCCTTGTCCAGGCGCGCGCGCTCGGCATCGAGAT
CGACCAGGCCTTCCAGCGGCACCAGCAGCTTCAGCTCGCCCACGATCGCGGCGGCCGCCG
GCGGTGCGCTTTCGCCCTCGGCCAGCCACTGGATGCTGTCCAGCTTCAGCAGGAACGACA
GCGAGGCGCTGAAGCGTTCGATGCGCACGCGGTCCTGCTCCAGGCCGGCCTGCAGCCGCA
GCGGCACCTGCCTGGACGGCGCGACGTTCAATTCGCTGCGCACGCGACGCACCGCACTGA
TCACCGCCTTCAGCCATTCCACGTCGGCCTCGGCCTGGGCGAAATCACCGGCGAATTCGG
CGGCGGTCGGATACGGCCGCAGCGACAGCGTGGTTTCGGCCAGGCCCAGGCGCGGGGCCA
GCTGCTGCCACAGCTGTTCGGTGATGAACGGGGTGAGTGGGTGCAGCAGGCGCAGCAGCG
CTTCCAGCACGTACAGCAGGGTGTGGCGGGTGCTTTCGGCATCAGCCGCGTCGGCACCGT
TCAGTGCCGGCTTGCTCAGCTCCAGGAACCAGTCGCAGAACGCGTTCCAGGCGAACTCGT
ACAGGCACTGCGCCAGCAGGTCGAAGCGGTACGCGGCGAAATGGCCCTGCGCTTCGGCGG
TGGTGGCGGCCAGGCGCGAAAGGATCCAGCGCTCGGCATCGGTGCGCGGGGTCGGCACGC
CGGTGAACGCCGCACCTTCGGTGTTCATCAGCGCGAAGCGGCTGGCGTTCCACAGCTTGT
TGCAGAAGTTCTTGTAGCCCTCGGCGCGGTTCATGTCGAACTTGATGTCGCGGCCGTGGG
TGGCCAGCGCGGCGATGGTGAAGCGCAGCGCATCGGCACCGTGGGCAGCAATGCCGTCCG
GGAATTCCTTGCGGGTGGCCTTCTCGATCTTCTCCACCATCTTCGGCTGCATCAGGCCGC
CGGTGCGCTTGGCGACCAGGTCGTCGATGGTGATGCCGTCGATGATGTCCAGCGGGTCGA
GCACGTTGCCCTTGCTCTTGGACATCTTCTGGCCCTGGCCGTCGCGGATCAGGCCGGTGA
AGTACACGTCCTTGAACGGGATCTTCCCGACCAGGTTGTCGGTGGCCATGATCATGCGCG
CCACCCAGAAGAAGATGATGTCGAAGCCGGTGATCAGCACCGACGACGGCAGGTAACGGT
CGAAGCCGCGCTCGGCCATGGCCTGTTCGTTCGGCCAGCCCAGGGTGGAGAACGGCCACA
GCTGCGAGGAGAACCAGGTCTCCAGCACGTCGCTTTCCTGGTTCAGCACCACCTCGCTGC
CCAGGTTGTGCTTGGCCCGCACTTCCTCTTCGCTGCGACCGACGTAGCAGCTGCCGGTGG
CGGCATCGAACCACGCCGGGATGCGGTGGCCCCACCACAGCTGGCGGCTGATGCACCAGT
CCTGGATGTTGTTCATCCAGTGGCGGTAGGTGTTGATCCAGTTCGGCGGCACGAAGGCAA
TGCTTCCGTCCTCGACCAGGTCCAGGCCACGCTTGGCCAGGTCGTCCATCTTCACGAACC
ACTGGTCGGTCAGGTACGGCTCGATCACCTGGCCGGTTCGGTCGCCACGCGGCACCTGCA
GCTTGTGCGCCTTGGTCTCGACCAGGATGCCCAGGTCTTCCAGCTCGGCCAGCACGGCCT
TGCGTGCTTCATAGCGGTCCAGGCCCCGGAAGCGTTCCGGCGCGTTCTCGTTCAGCGCCG
CCACCGGGGTGAACAGGTTGATCATCGGCAGGCTGTGGCGCACGCCCACTTCATAGTCGT
TGAAGTCGTGCGCCGGGGTGACCTTGACCACGCCGGTGCCGAACGCGCGGTCCACGTAGT
CGTCGGCGATCACCGGCACGCGCCGGCCGGTCAACGGCAGCACCACGTTCCTGCCGATCA
GGTGCGCGTAACGCTCGTCTTCCGGGTGCACCATCACCGCGGTATCGCCCAGCAGGGTTT
CCGGGCGGGTGGTGGCAACGACCAGGTAGTCGCGGGTTTCGCGCAGGGTTTCCACGCCGT
CGGCATCGCGCTCGACGTGCTCGTAGCTCAGGCCGTCATCCAGCGTGTAGGCGATCGACC
ACAGGAAGCCGTCTTCCTCGGCGCTCTCCACTTCCAGGTCGGAAATGGCGGTCTTCAGCA
CCGGGTCCCAGTTCACCAGGCGCTGGCCGCGGTAGATCAGGCCCTGCTCGTACCAGCGCA
CGAAGGCCTCGTTGACCGCCGCCGATGGCTGCGGGTCCATGGTGAAAGTGCTGCGCGACC
AGTCGGCGGAGGTGCCGAGGCGGCGCATCTGGCGTTCGATGGTGTCGCCGGACTGCTGCT
TCCACTCCCAGACCTTGCCGATGAAGCCTTCGCGGCCCAGCGAATCGCGGGTCTCGCCCT
TGCCTTCCAGCGCGAGGTTGCGGCTGACCACCATTTCGGTGGCGATGCCGGCATGGTCGG
TACCGACCTGCCACAGCGTGTCGTAGCCGCGCATGCGGTGGTAGCGCACCAGCGCATCCA
TCAGGGTCTGCTGGAAGGCATGGCCCATGTGCAGGGTGCCGGTCACGTTCGGCGGTGGCA
GCAGGATGGTGTACGGCTCGCCCGTGCCGGACGGCTTGAAGTGGCCGGCCTTCTCCCAGG
CCTCGTAGAGGTCGGTCTCGAAGGACGTCGGGTCGTAGCTGGAGGCGAGTTGGGTCATGC
GGGGGAACCGGTAATCAAGGCGGAAGGGAGATCAGCGCGACCCGAGGGCGCGGCGGATCT
TCTGGTCGGTGTGGTACTGGCTGACCGCGTAGGCGGCCCAGATGGCGGCGGGCAGCCAGC
CGATCAGGGTGATCTGCAGGATCAGGCAGACGATCCCGGCCAGCGGCCGGCCGATGGTGA
AGAAGGACAGCCAGGGAAGAATCAGGGCGATCAGCAGGCGCATCAAGGGGTCCTCGCCGG
GCTCACATGTCGTGCTTGTTGAGGTCGTAACCGGCGGCCTTGTACTGGCGCCAGCGCTCG
CGCAGCGGTTCGCGCGCTTCCGGATCGGCCGGAACCACTTCCAGCACACGCTCGCACTGG
CCCAGCCAGGGCTCATCGCGCAGGTTGATCACCAGCGGGCGTGCCGGCGCGTCGGTGCCG
GGTACGGCGATCAGCACCAGGGCCTCTTCCTCGTCCATGTCTTCGCCGGCAATCTGGTGC
GGGATGTAGGCATCGTTGTCGAACGCCCACAGCAGCTCGTCCAGTTCCTCGGCCTGGGCC
TGGTCACGGGCCAGCACCAGGGTGAACAGCCCGGCGTCGTTGGCCTTGCGCGCCAGTTCG
CAGACCAGGCGCAACGGCTCGGTCAGGAAGCGGGGCTTGGCGATCAGGTAGAAGTCGGCG
CGGGGCATGGCAGGGTCCGGGTCAGGCAAGGGCCCGGCAGTGCCGGGCGAGGCCCCGGCC
GGCGTCTGCCGGCCAGGGTCGGGTACGGCATCAGGCGCGGGCGACCTGGTCCAGCAGCCA
CTGGCTCAGCAGGCCGACCGGGCGGCCGGTGGCCATGCCACGCTTGCCTTCATCGCTGGC
GACGCCTGCGATGTCCAGGTGGGCCCAGCGCTGGCCTTCGGTGAAGCGCGACAGGAAGCA
GCCGGCGGTGATCGCGCCGGCCCAGCGGCCGCCGATGTTGTAGACGTCGGCGAAGGTCGA
ATCCAGCATCGGCTGGTACTCGTCCCACAGCGGCAGGCGCCAGGCGCGGTCGAACACGTG
CTCGCCGGCGGCCAGCAGCTCGTTGGCCAGGTCGTCGTGCTTGCTCATCAGGCCGGCGGT
CTGGTGGCCCAGGGCGACCATGCAGGCACCGGTCAGGGTGGCGACGTCGACCAGCGCGGC
CGGCTCGAAGCGCTGTGCGTAGGTCAGCGCGTCGCACAGGATCAGGCGGCCTTCGGCGTC
GGTGTTGCCGACTTCGATGGTCTTGCCCGACATCGAGGTGATCACGTCGGAAGGACGGTA
GGCGTTGCCGTCGATGGCGTTTTCCACCGCCGGCACCACCACCACCAGGTTCAGCGGCAG
CTTGGCCTTGACCGCCGCGACGAAGGTGCCGATGACGTTGGCGCCGCCGCACATGTCGTA
CTTCATCTCTTCGATGCCGCCTTGGGTCTTCAGGTTGACGCCACCGGTATCGAAGGTGAT
GCCCTTGCCGACCAGCACGTAGGGCTTGGCGTCGCCGCCATTGTTCCACTTCAGCACGAC
CAGACGCGGGCGGTTGGCCGAACCGCGGGCCACGGCCAGCAGCGAGCCCATGCCCAGCGC
TTCCATCTGGTGCTCGTCGAGGATCTCGGCTTCGGCACCCTCGTGCTCGCCGGCGAACTT
CACGCCCACGTCGGCCAGATAGGCCGGGGTGCAATAGTTCGGCGGCAGGTTGCCCAGCTC
GCGGGCGAACTCGACACCGGCGGCGATGGCCTGGCCCTGGGCCAGGGCCTGGGCGTCGTC
ACCGGCCACGGCCAGCTGGGCCAGGCCGGCATCGTCGGCCTTCTTCTTGCCCAGGGTGGC
GGTGTAGCGGTAGGCGGCGTGATCGGCGGCGATCACTGCCTGGCGGATCGCCCAGGCCGC
GTCGCGGTCCTTGATGGCCACTTCGGACAGGGTGAACAGCGCGCTGCGGACGGCGCCGGC
CTTCAGCGCGCGCACCGCGTCGCCCACGGCCTTCAGGTACTGCGGCACGCCGAAGCGGGC
GGCGTCGCCGAGGCCGACCACCAGCACGCGCGGCGCGGTCACGCCCGGCAGGTCGTGCAG
CAGGGTGGTCGCGCCGGTCTTGCCGGACAGGTCGCCACGCTGGGCCAGGGCGGCCAGGCG
GCCACCGCTGGCGGCGTCCAGGGCCTGCGCGGCCGGGGTCAGGGTATGGTCGGCATACGC
GCCGACCACCAGGCAATCAACGGTGGCGGCGGCCGGAGCAACGTGGTTCAGGGTGAATTC
GAGGGCCATTGAGCAGATTCCATTGGCGAGTCCGTACAATCGCAGGCCGTTTACGCCCAG
ACAGTAGACTGGGCGGCACCGCGAACGAACCCCAGAGTTTAAACCACCGCCCCATGCTGA
AGCTCGACCGATACCTGCTGGGCGATTTCGTCCAGAGTTTCCTGGCTACCCTGATCGTCC
TGCTGGTGGTCAGCGTGGGCGGCGTGCTGGTGGACATCCTCGGCAACATCGCCGACGGAC
GCCTGCCGGCCAAGCTGCTGTTCTCCCAGCTGGGCCTGCAGTTCATCGCCTACCTGCCGC
TGATCCTGCCGCTGGCGCTGATGCTGGGCCTGCTGCTGGCCGTGGCCCGGCTCTACCGCG
ACTCGGAGATGGCGGTCATCACCGCCATTGGCGTGGGGCCCAAGCGGCTGCTGCGGCCAC
TGCTGATGCTGGTGGTGCCGGTGGTGCTGCTGGTCGGCGCCTGCTCGCTGTGGCTGGGCC
CGTGGGCCGGCCGGATGGCCGAGCAGATGATCATCGAGGCCAACCGCAGCGTGCTGATGG
CCGGCCTGGAGCCGGGCCGCTTCACCCCGCTGCCCAATGGCGGCGTGGTGTACCTGTCCT
CGATCTCGCCCGATGGCACCCAGCTGGGCAAGGTGTTCCTGCAGCGCCAGAAGGATGACC
GCCTGGAAGTGGTGTCCGCCAATGGCGGCCGCATGTTCTTCGAGGGCACCCGCCAGCGCT
TCCTGGAGCTGGATGATGGCCACCAGGTGGAAGGCCCGGTGGCCGGCGCGCTGGATTACC
GGCTGGCGACCTTTGCCCGCAACGACGTGGCCCTGCCCGACGGTGCACAGACCCGCACCG
AGGACGACCCGGAACTGATGCCGACCCTGCAGCTGATCGGCGATGAGCGCCCGTCGGCGC
AGGCGCAGCTGCACCGCCGCCTGGCACCGCCGCTGATCGCGCTGGCCTTCGCCCTGCTGA
CCGTGCCGCTGGGCCGCAGCTCGCCGCGCCAGCAGCGCTACGGCCGCATGATGCTGGCCC
TGATGGCCTACATGGTGGGCACCAACCTGATGTTCATCGGCAGTGGCTGGATCGCCAACG
GCAAGATTCCGGCCGCGCTCGGCCTGTGGTGGTTGACCGTGCCGCTGCTGGCGCTGGCGA
TCTGGATGTATGCACGTGATGGCCGCCTGGGCCGCTCGAAGGGAGCCCGCGCATGAGGCT
GCGCCCGATGCGTTTCGATCTGTACCTGGGCCAGTCGGTGTTCACCACGGTGCTGCTGAC
CTGGGCGGTGCTGGTCGGCCTGGACGTGGTGATGGCGTTCTCCGGCGAGTTCAAGGACAT
CGGCAAGAACGGCTACACCCTGGGCCATGCCGCCGCCTGGGTGCTGTACACGGTGCCGCG
CCGCGCCTACACGATGTTCCCGACCGCCGCGGTGATCGGCGCGCTGATGGGCCTGGGCCA
GCTGGCCGCGACCTCGGAGCTGACCGCACTGCGTGCGCTGGGCCTGTCGCGCAAGCGCCT
GAGCGTGTCGGTGGCGATCGCGCTGTCGCTGCTGACCGCAGTGATGGTGCTCAGCGCCGA
GACGCTGGGCCCGTGGGGGCAGGACCGTGCCGATGCATTGAAGGCCAGTGCCAAGTGGGG
GCGGGACATCTCCACCACCCGCTACTCCGGCCTATGGGCACGCGAAGGCGACACCTTCCT
CAACGCCCAGAGCGGCGAGGAACAGCTGGTGGGCGACAAGGGCACGCGGCTGATCCTGCG
TGACGTGCGCCTGTACCGGATCGCCGAAGACGGCAATATCGCCTCGTTGACCCATGCCGC
CACCGCCGAGCACGACAAGGACGGTTGGGTGCTGACCGGGGTGCGTCGCGACACCTTCGG
CGAGCGCTCGGCCACCCGCCAGGAAGTGGCGCGTGAGCCGTGGAACTCGAAGCTGGATCC
GGCGGCGCTGGCCACCGGCATCGCCAAGCCGCGAAACCTCAGCGTGGCCGAGCTGAGTAC
CAGCATTGCCTATCGCCAGCGCAACGGGCTGGATGCGCGCGATTTCGAGGATGTTTACTG
GAGCCGCTGGTTCTACCCGGTGAACGTGCTGGCGCTGTGCCTGGCCGCGGTGCCGTTCGC
GTTCGGGTCGCTGCGTAGCGGCGGCATGGGCAAGCGCCTGTTCCTGGGCATCCTGTTTGC
ACTGGGCTTCTGGCTGCTGCAGCTGTTCTTCGGCCGCATGGCCGGTGCGCTGAAGTTCGA
TTACCGCATTGCCTATGCGCTGCCGCCGATCGTCATGCTGGCCGTGTCCGGACTGTTGTT
CCGGCGCAAGTCGGGCTGATTCTGGTAGCGCGGGGCCATGCCCGGCGCTACCGGGGCAAT
CCACCGCTTCGGCATCCGTGCCACGACCACCAGCATCCCGGCCCAGCGTGCTGGATTCTG
TAGAGCCGAGCCCATGCTCGGCTGCTTTTTGCGCACCGCCTGCCAGCCGAGCATGGGCTC
GGCTCTACAGATCGTGCATCACCGCTTGGGCATGCGCACCAGGCGGGTGCCGCTGGCGCG
GTCGTGCCAGGTCAGGCGTTGGCGGTCGACCCAGGCCCACCAGAATCCCAGGCCGCCCAG
CAGCAGCGACAGCGTCCCCACCGCGAAGCGCAGCCACAGCTGGCCGCGCCGCAACGACGT
GCCATCGCGCGACTGCAGTTTCAGCCGCCACGGCCGCATGCCCAGCGTCTGTCCGCCACG
GCGCCAGCTGGCCGTGGCATACCACCCCGTGATCGCCCAGCACACCGCCCACAGCAGCCA
CTGCCAGGCGCTGAACGGTGCGATGTTCTCGCGCTGCGCGTGGCCGCTGAAGGTGTAGGC
GAGGGTGAACAGCGTGCCGGCCAGCATCCACAGCGCCAGCACCGGCAGCGCGTCGTAGAC
CATCGCCAGCATGCGCCAGGACAGCAGCGCGCGCGGACGGAGCGTTTCGGTAGCGGCCGC
AGGGGCCGTGTCGGTGGCAGGGCGGGACATGCGCCGAGCATACGCAAAGCTGGCCGTGCC
CGCAGTGGCCCTCGTATCCTGCATGCATGGCCCTTGTTTCCACCCCCGCCGAACGCCGCC
AGCTGGTCCAGCAACTGCCCGAGCTGCGCGCCGACGACAGTGTGCGCATCCAGCGCTTCC
TCGATGCGATCTGGGCCGAGAACGGCCTGGCCCGCGCCACCCTGGACAGCTATCGCCGCG
ACCTGGAAGGGCTGGCGCGTTGGATGGATGGACGCGACGGTGGCCTGGCCGGCATCGAAC
GTCCCGGGCTGTTCGACTACCTGGCCTGGCGCACCCGCCACGGCTGGTCGCCGCGCAGCA
ACGCGCGCCTGCTGTCGGCGCTGCGGGCGTTCTTCGCCGATGGCGTGCGCCGTGGCGAAC
GCAGCGAAGACCCCAGTGCGCTGCTCGACCCCCCGAAGCTGCCGCGGCTGTTGCCCAAGG
CGCTGGCCGAGAGCCAGATCGATGCGCTGCTGGCGGCACCGGACATCGACAGCCCGCTGG
GGCTGCGCGACCGCGCCATGCTGGAGCTGATGTACGCCGCCGGCCTGCGCGTGAGCGAGC
TGGTGCTGCTGCCGGCCACGGCAGTCAACCTGCGCCAGGGCGTGTTGCGGGTCACCGGCA
AGGGCAGCAAGGAACGGCTGGTGCCGCTGGGCGAGGAATCGCAGCATTGGCTGGAGCGTT
ACCTGCAGCAGTCGCGCCCGCTGCTGGTCGGCAAGGGCAAGGTGCACGCCCTGGCCGATG
GGCAGACCCCGTTGTTCATCGAGCCGACGCTGCATGCGCTGACCCGGCAGGCGTTCTGGC
ACCTGGTCAAGCGCCACGCGCAGGTGGCCGGCATCGACCCGGCGCGGATCAGCCCGCATG
GCCTGCGCCACAGCTTCGCCACCCATCTGCTCAACCGCGGTGCCGACCTGCGCGCGCTGC
AGATGCTGCTCGGCCACAGTTCCTTGTCGACCACCCAGATCTACACCCTGGTAGCGCGCG
AGCATCTGCAGAAGCTGCACGCCCGCCACCATCCGCGCGGCTGAGCTCCGGGCTGAATCG
CTGCCCGGGGCCGTGCCGGGCGGCGCGGCCCGGTACCGGCGGCTGTGTCAGAATCCGGAG
TCTTCTTCTGTTGCGGATCGCTCCATGCTCCGATTTGCCATCGCCGCCGTGTTCGGTGCG
CTCAGCCTGACCGCCTGCGCCCAGCCGGCTCCGCCGGCCGCCAAGGCGCCTGCTGCCGCT
GCGGCCAAGGCCAGCCCGGCCGCCAACGCGCCGGCCGACCAGGCGGTACGTGCCGCGTTG
ACCGCGCTCAATCCGGGTTTCCAGGTCGATTACATCGGTGCCGCGCCGTTCCCCGGCTTC
CGCGAGGTCGTCGTTTCCGGCCAGCTGCTGTACGTGTCCGATGACGGCCGCTACCTGTTC
CAGTCGCAGCCTTACGACACCCGCGCCAAGGGCCCGGCCAACAGCGAGGGCCTGCTTGGT
TACCGCCGCGGCCTGCTGGCCAAGGCCAACCACGGCGATCGCATCGTGTTTGCCGCGCCG
AACGCCAAGTACACCATCAGCGTGTTCACCGACATCGAGTGTGGTTACTGCCGCAAGCTG
CACCAGGACATCGCCGAACTCAACCGCAACGGCATCACCGTCGAGTACCTGGCGTTTCCG
CGCATGGGCCTGGGCAGCAAGGACTACACCGACATGATCTCGGTCTGGTGTGCAGCGGAT
CGTCGCCAGGCCCTGACCAACGCCAAGCGCGGTGGCAGCGTGCCGGCCAGGAACTGCACC
AACCCGGTGGCGATGCAGTACGCGCTGGGCCAGCAGCTGGGCGTGAATGGAACGCCGGCG
ATCTTCGCGCCGGATGGCACCCAGCTGGGCGGCTACCTGCCGCCGGCGCAGCTGCGTGCC
GCGCTGGAGAAGCTGTCGGCCAAGCGCTGATCGTCGCTGGTCTTTTTCTGTAGAGCCGAG
CCCATGCTCGGCTGCTGTTTCCGCAGCCGAGCATGGGCTCGGCTCTACAGGCAGGAAGCC
GGGGATGCGTGTCGCATCCCCGGCCTTTTGCTTACTTCAGGCCATCACTGACCGCCTTGG
TCAGCGTGCCCTGCGCATCGTCACCGCTGAACTCCCAGACGAACGCGCCGCCCAGGCCCT
GGGTCTTCACGTAACCCATCTTGCGGGTGATGTTGGCCGGGGTGTCGAAGCTCCACAGCG
TGCTGCCGTTGTAGATCCAGGTGGCACCGGCGGTGTTGTCGGTGTAGCCCGGCCACGCCA
GGTTCTTCAGCACCTTCCAGTCCTCGATGCCGGCTTCATACGTACCCGGGGCGGCGCCGG
TCGCGGTCTGGTACAGGCCGTTGTTGGCGTTGGCCACACCCGTCCAGCCACGCCCGTAGT
AGCCAATGCCCAGGTTGAGCTTGGCGGCGGGCACGCCACGGCTGATGAAGGCCTCGATGG
CGTCGTTGCTGTTGTACAGCTTCTGGTCGCCGGTGGACGGATCATTCGGCGAATCGAACA
GCGCCGACTGGTGATTGGTCTTCGCATCCCACGCGCCGTGGAAGTCGTAGGTCATCACGT
TGATGTAGTCCAGGTACGGGTGGTATGCGGCCGGATCGGTGACACGGATCTTGTCGATGC
CGGCACCCACCGCCACCGTCAGCAACAGGCCTGGCCGCACCGCATCGAGCTGGCGGCGGA
ACTCGGCCATCAGCGCGGTGAAGTTGGCGTTGTCTTCCGGCTTGCCGCATTCGATGCCAC
AGGCCACCGGGTATTCCCAGTCGATGTCGATGCCGTCGAACACGCCCAGCGCGGCACCGG
CACCGCCGGCACCGTCGGTCACCGGCAGGTTGCCCTTGATGTAGGCGTCGATGCACGAGG
CGACGAAGGCCTGGCGGTTTTCCGGGCGCGCTGCGCTGGAGAAGCCGCGCGACCAGGTCC
AGCCACCCAGCGAGATCAGCACCTTCATGCCCGGGTATTTGGCCTTGAGCTGCTTGAGCT
GGTTCCAGTTGCCGCGCAGCGGCTGGTCCCAGGTATCGGCACTGCCGCTGACGCTCTCGG
CGGCACTGAAGGCCTTGGTGTAGTCGGCGAAGGCATCGCCACCGGCACCGCTGTTCGGAT
CCGACGGCTGGGTGATGCCGACTTCGCATCGGTTGTTGCGCACGTTGCCGAACGCGTAGT
TGATGTGGGTCAGGCGTGCGGCCGAGCCGCTGCTGTCGATGTTCTTGACCCGGTAGTTGC
GGCCGTAGATGCCCCACTGGGTGAAGTAACCGATGACCCGCTTGCCGGTGGTGCCGCCGT
CACCGGCCAGCGTGGTGGCGCTGATTTCGGTGCCCTGCGCCGACGCGTTGCCGGCGTTGT
CGCGCGCCCGCACGCGGTAACGGTAGGTGGTCGATGCGGTCAGCCCGCCATCCACATAGC
TGGCGCTGGACGGCGAACCGACCAGGCTGCCGTTGCGGTACACGTCATAGCCAGCCAGGC
CACTGCCACCGGTGTTGTCGGTGGACGGGCTCCAGCTGAGCGCGATGCTGTTGGCGGTAC
GGGTGCCGACCGCTAACCCGCCCGGCACGCTCGGTGCGGTGGTGTCGCCACCGGCGGCGT
TGACGGTGATGGTGATGGTCGGGGTGCTGGTGGTGGCGTTGTTGTTGTCGGTCGCGACCG
CACGCAGGGTGTGGCTGCCGGCGCTGGCATTGGCCCAGCTGGCCGCATACGGCGCACCGG
TGGCCACGCCCAGCGAGCTGCCGTCGCGGAAGAACTCGACCTTGGCGACGCTGCCGTCCG
GGTCACTGGCGGTAGCGGTCACGTTGACCGTGCTGCCGGCGCTGAAGGTGGCGCCGTTGG
CCGGCGAGGTCAGGCTGACCACCGGCGGCTGGTTGCTGCCGCTGCCATCGCAGGCACCAA
GGTTGGTGTAGTAGGGCGCACCGGCCGGATGGTCCGGCGGCGCGTTCCAGATGTCCTGGT
TCGCCCGATAGAGGACGCCTCCTTTCTGCAGGGTATCGCCGGCCCGGTAGATCCTGGCCT
GGTCCCACTGGGCCACGCCGGCACAGCTGGCAGCCTGCGCCAGGCCGGGCAGGGCGGCGG
TACCGGCGGCCAGGGCAAGCAGCCAGGCCAGGTGGCGGGGACGACAGCTTCGGGTCGAAC
GTTCGGCACTGCGCACAATCGGGTCGTACATGGGTAAGTCTCCGATCAAAGGGCGCGCGG
GCCCCGATGGCGCCGCGCGTGACGCAGGTCCGGGCGTCGCCCGGGAAGGCGACGGAGGGG
GCGGACGGGGTACCTGGGGGGCCGGGGAGAGAGTCCGGCGCCAGGTGGGGACAACGTTGT
CATCAATCGCGTGGTCAATCCGTGAGCAAGCGCATGGTTCCGGGATTCGGGCGGAGAGCG
GCGCTGCGCGCGGTCGGCGGCCATCGGCGGAGCCCCCTCGTGGCTGGGGGCTTTCCGCGA
AAAGCAGATTTCTGGGGTTGGCCGGGTGGGTGGGCTGCGCAGGGGACGCCGTGAATACGT
CCCTGTAGGCTCGGGCGCGCCATCCATGGCGCTTACGCCCCTGCGCAACCCACCCGCCCG
GCCACGGACAGGTTCCTGCGCGGCCAGCCACGAAAGACAGAACAAAAAATCAAAAGCAAA
AGCCGGTCGCTTCGCTCTTCAATGCCTGACTTCTGAGATTTCCCTGGTTGCCGGCCAGCG
GCCGGCACTACCGCAGAGCATGCACGCATGGCGTGGATTTACCGCAGATCGCGGAAATCT
GTCGAAGGCGGGGTGGGTCCGGTGGCGGGGGTGTCCGCGGCATGGATGCCGCGGTCAAGC
CCCCAGGGACGGGTTTACGGCGTCCCCCGCCACCGGACCCACCCCGCCACCCCACGGGAA
CCCCGCTTTTGCTTTGGCCGTTGCTGTTGCCGTTGCCCTGGCCTCGGCGGGTGCCGGGCG
CCGCCCGGCCAGAGCCCTTCCCCCGCTTCCGGTACAATGTCGGGCCCGTTTCCCAACTAC
GGTTCCCCGGACATGATGGTCCTCGAGGGCGCGCCCGCCCTGTCGCCGTTCCGCCGCGAA
CGTCTTGAATCCCGCCTGCAGTCCATCGCTCCCTCCCTGCGCATCAGTGGTGCCTGGCAC
GTCTACTTCGTGCAGCCAGAAGGCAGCGCCGCCCCCGACCTGACCACCCTGTGCCGCATC
CTCGAAGCGGCGCCGCAGGCCGAAGCCGTGGCCGACGGCGCGGTCAGCCGCATCGTGGTG
CCGCGCCTGGGCACGCTGTCGCCGTGGTCGAGCAAGGCCACCGAACTGGTCCGCGGTGCC
GGCCAGCCGGTCAGCCGGGTCGAGCGTGGCCTGCGCATCGACGTGCAGGGCTGGCCGGCC
GATGCCGCCGCCCAGCAGGCGCTGGTCAAGGCGCTGCACGACCCGATGACGCAGTCGGTG
CTGGAGACCGTGGAACAGGGCCAGGCGCTGTTCTCGGCACCGGCCCGGGGTGAACTGGAG
CGCGTGCCGGTGGACCAGCTGGAGGCCGCCAACCAGCGCCTCGGCCTGGCCATGGCCCAG
GACGAGATCGACTACCTGCGCGAGCGTTTCACTGCGCTGGGCCGGTCGCCGTCGGACGTG
GAACTGATGATGTTCGCGCAGGCCAATTCCGAGCACTGCCGCCACAAGATCTTCAACGCC
AGCTGGACCATCGACGGCCAGGAGCAGGACCGCTCGCTGTTCCGGATGATCAAGAACACC
CACCAGCAGACTCCGCAGCACACGCTCAGCGCGTACAGCGACAATGCCGCGGTGATCGAA
GGCCATCCGGCCTCGCGCTATCGCCCCGATCCGGCCAGTGGCGAATACCGCCGCGAGCCG
CAGGTGCCCAGCGCGTTCCAGATCAAGGTGGAAACGCACAACCACCCGACCGCGATCGCG
CCGTTCCCGGGTGCCTCGACCGGTGCCGGTGGCGAGATCCGCGACGAGGGCGCGACCGGC
CGTGGCGGCAAGCCGAAGGCGGGCCTGACCGGCTTCTCGGTCTCGCACCTGCGCATCCCC
GAGCTGCCGCAGCCGTGGGAAGCGCCGCGCGCGCTGAACCCGCGCATGGCGCCGGCGCTG
GAAATCATGACCGACGGCCCGCTCGGCGGCGCCGCGTTCAACAACGAATTCGGCCGACCG
AACCTGCTCGGCTACTTCCGCAGCTTCGAGCTGCCCGAAGGCGCCGATCTGGTGCGTGCG
TACGACAAGCCGATCATGCTGGCCGGCGGCCTCGGCGCGATCGACCGCGTGCAGGTCGAC
AAGATCCCGCTGCAGGCCGGTGATGCGGTCATCGTGCTCGGCGGGCCGGCGATGCTGATC
GGCCTGGGCGGTGGCGCCGCCAGTTCGGTGGCCTCCGGCGAGAGCGCCGAGGACCTGGAC
TTTGCCAGCGTGCAGCGCGACAACCCGGAAATGGAGCGCCGCTGCCAGGAGGTCATCGAC
CGCTGCGTGGCGATGGGCGCCAACAACCCGATCAAGTTCTTCCACGACGTCGGTGCCGGT
GGCCTGTCCAATGCCATCCCCGAACTGCTGCACGACTCCAAGGTCGGCGGTGTCATCGAC
CTGGGCAAGGTGCCCACCGATGATCCGTCGCTGTCGCCGATGCAGCTGTGGTGCAACGAG
TCGCAGGAGCGCTACGTGCTGGGCGTGGCCCAGGAGCGCCTGGCCGAGTTCGCCGCGCTG
TGCGCCCGCGAGCGCTGCCAGTTCGCTGCCGTTGGCGTGGCCACCGCCGAGGAGCACCTG
GTGGTGGCCTACGGTGCCGTGCCGGGCCACACCCCGGCCGATGCGCCGATCGACCTGCCG
ATGGACGTGCTGTTCGGCAAGCCGCCGAAGATGCACCGCGACACCGCGCACCCGCCGGCA
CCGCGCTGGCCGGCGCTGAAGACCGGCGGCCTGGACCTGCAGGAAGCCGGCCTGCGCGTA
CTCGCGCACCCGACCGTCGCCTCGAAGAACTTCCTGGTCACCATCGGTGACCGCAGCGTC
GGTGGCCTGACCGCGCGTGAGCAGATGGTCGGCCCGTGGCAGCTGCCGGTGGCCGACGTG
GCGATCACCCTGGCCGACTTCGATGGCGTGGCCGGCGAAGCGATGTCGATCGGCGAGCGC
ACCCCGCTGGCCCTGCTCGACGCCGCTGCGTCGGCACGCATGGCGGTGGGCGAAGCGCTG
ACCAACCTGTGTGCGGCCCCGGTCGATGCGCTGGATGAAATCAAGCTGTCGGCGAACTGG
ATGGCCGCGGCCGGCCATCCGGGCGAAGACGCACTGCTGTACGACGCGGTGAAGGCGGTG
GGCATGGAACTGTGCCCGCAGCTGGACATCAGCATCCCGGTGGGCAAGGACTCGCTGTCG
ATGCAGGCGCAGTGGCACGACCAGGGCGAAGCGCACAAGAGCGTGTCGCCGGTGTCGCTG
GTGATCTCGGCGTTCGCGCCGGTCGCCGACGTGCGCAAGCAGCTGACCCCGCTGCTCGAC
CGCGACGTGGACAGCGAGCTGTGGCTGATCGGCCTGGGTGCCGGCAAGCAGCGCCTGGGC
GGTTCGATCCTGGCCCAGGTGCACGCCGACCATGGCGATCTGCCGGCCTTCGCCGGTGCC
GCTCCGGACCTGGACGATCCGCAGCGCCTGCGTGGCTTCTTCGAGCTGATCCGCGATGCG
CGCCAGTCCGGCCTGCTGCTGGCCTACCACGACCGCAGCGACGGTGGTGCCTTCGCCGCG
CTGTGCGAAATGGCCTTCACTTCGCGCCTTGGCCTGGACATCACGCTCGATGCCTGGGGC
GATGATCCGTTCCGCAGCCTGTTCAACGAAGAACTGGGTGCGGTGGTGCAGATCGCGCGC
GAAGACCGCGCTGCGTTCGCCGACCTGGTCGAACGCCACGCACTGACCGAATGCGCACAG
CGCATCGCCAAGCCGACCACCGCGCCGGTGGTGCGCGTGTCGCTGGGTGGCGAGAACCTG
GCCGAATGGCGTTGGGACGCACTGTTCGACGCCTGGTGGTCGGTCACCCACGCGATGCAG
AAGCGCCGCGACAACCCGGCCAACGCCGATGCCGAGCGCGAGGTCGCCCGTGCCTTCAAC
GCACCGGGCCTGAAGCCCAAGCTCAGCTTCGACCTGAACGAGGATGTGGCAGCACCGTTC
ATCAGCACCGGTGCGCGTCCGCGCGTGGCGGTGCTGCGCGAGCAGGGCGTCAACGGCCAG
ATCGAAATGGCCAACGCCTTCGAACGTGCCGGCTTCCGCGCCTTCGACGTGCACATGAGC
GACCTGATCGAAGGCCGCGTGGCGCTGCAGGATTTCACCGGCCTGGTCGCCTGCGGCGGC
TTCAGCTACGGCGATGTGCTCGGTGCCGGCCGTGGCTGGGCCACCTCGATCCTGGAGCGC
AGTGCGCTGCGTGATGCCTTCGCCGCGTTCTTCGCGCGCGAAGACAGCTTCGCGCTGGGC
GTGTGCAACGGCTGCCAGATGATGAGCCAGCTCAAGAACATCATCCCCGGTGCCGGACAC
TGGCCGCAGTTCCGCCGCAATGCCAGCGAGCAGTTCGAAGCCCGCACCGCGCTGCTGGAA
GTGGTGGAATCGCCGTCGATCCTGCTGCGTGGCATGGCCGGCTCGCGCCTGCCGGTAGCG
GTGGCGCACGGCGAAGGCCAGGCCGTGTTCGACAACGCCGTCGACCAGGCTGCCGCCCGC
GTCTCGCTGCGCTACATCGATGGCCATGGCAACGTCGCCAGCCAGTACCCGCTGAACCCG
AACGGTTCGCCGGACGGCATCACCGGCCTGACCAGCACCGACGGCCGCGTCACCATCATG
ATGCCGCACCCGGAGCGCACCCCGCGCGCGCTCAACCTGAGCTGGGCACCGGCTGAATGG
CAGGGTGATTCGCCGTGGATGCGCATGTTCCGCAACGCGCGGGTGTGGTGCGGCTGATCG
CATCGTTCCGCGCAGGCCGCAATGCCACCGCGTATGGAAAAACCCGCCGCTTTGTCGGCG
GGTTTTTCTTTGTGTGCGTGAAATTGCTGATCTGGCCGCTAGTTACATCCGTTTTTCATG
CGCCAGCAGTTCGTCACGTATGTCTAACAAAATGCCTTTATAAACACGTGAAATAGTGAA
CTGCTTCACGGCAATAGGATTTGTCGTGTCAAAGTCTTGACGATCTGCAAAGTTGCCGTT
AACACTTGAACCCCGTTTCAGAATCATTCATTTCGCAGTAACCGGTTGGCGCACGCGCTC
GGTTTTCTGTCGCTGCGCGCCGTTCGGCAATACCCCGCAGTAAATCACGCGAATAAACGC
CCCCAGGGGACGTTGGGCCGGAAAGCCCAGCGGTGGCGTTGCTTTGCCCAAAACCAGTCC
AATCAGGAGCCGTACCGATGAATCGGATTTATCGCAAGGTCTGGAACAAAGCACTGGGTC
AGTTGGTGGTGGCCTCGGAACTGGCCTCCTCCGACAGCAGCAGTGGCGGGGTCGTCGACC
AGCGCCGCGATGCGACACAGGCCACGCCCGCACTGCTGGCGGTGGCACTGGGCCTGGTAT
TGGGGTTGGGCATGAGCGGCAGCGCGACGGCACAGTCGGTGCAGATCGGCGGCAGCGCCA
CCTGCGTTGCATTCAGCGGCAAGCTGCTGGAAAAGTGCCTGATCGAAGGCTCGGCCACGG
CCAAGGGCAGCAACGCGGTGGCGATCGGCAGCAACAGCAATGCCAGCGCCGCCAACAGCG
TGGCGCTGGGCGCTGGCTCCAAGGCCACGCGGGCCAATACCGTGTCCATCGGCGATGCCG
GCAAGGAGCGGCAGATCACCAACGTGGCTGCTGGCACGCAGGGCACCGATGCGGTGAACA
AGGCGCAGCTGGACGCGCAGGCGCGCGCCACGCAGGCCGCGCTGGCTGATGTAGCCGCCG
ATGGAAACCGCTATTTCAAGGCCGACGGCGCAGGCGATGACAGCGACGCGGCGAAGATCG
AGGGGCAGGGCGCAGTCGCGGCCGGCGCCGGTGCACAGGCGCTGGCCAACGCCACCACCG
CCATCGGAACCCAGGCCATTGCCGCCGGTCTCGGCGCCAGTGCCTTCGGCCAGGGCGCCC
TGGCCATCGGCGATGCCAGCGTGGTGGTCGGGCAGAGCGCGGCCGCGTTCGGGCTTGGCG
ATACAGCCGTCGGCGCCAGCGCGTACGCAGCCAGCGAGAACGGCGCGGCCACCGCACTCG
GTGCGTTGTCCGAAGCCACTGCCGATGGCGCGACGGCCGTCGGCGGTGGTGCCGTGGCGA
TGGGCCCGGGCAGCACCGCACTGGGCCGCGGCGCCACTGCCGCCAATGAAGCATCGATCG
CGGTGGGGGCGTTCAGCACTGCCGTGGGTGAGTACAGCACCGCGCTGGGGTCCAACTCGG
CGGCGGTCGCCACCGGCAGCGTGGCGCTGGGCGCCGGCTCGCTGGCCGACCGTGTCGACA
CCGTGTCGGTCGGCGCCGCCGAATACGGCCTGACCCGGCAGATCACCAGCGTCGCGGCGG
GCACCGAAGACACCGACGCGGTCAACGTCGGCCAGTTGAAGGGCGTCGCCGCCGTGGCCG
ATGCCACCGCCAAGCGTTTCCAGGCCACGGGCAGCAGCAACAGTGATGCGGGTGCATTGG
CCGAGGGCGACGAGGCGCTGGCGGCTGGCGAGGCGGCCAACGCCATCGGCAACGGCACCA
CCGCCGTGGGCGCGGGCGCCAATGCCGTCGCACAGAACGCGACCGCGGTGGGCAACAACG
CACTGGCCTCAGGTCAGAACAGTGCCGCGTTCGGCAACAATGCACAGGCGAACGGCCCCG
GCAGCGTCGCCGTCGGTGGTGCTGCGGTGGATGCCGATGGCAATCCGCTGATCACCAGTG
GCGGCGTGCCGGTGGAAACCGGCGCCACCAGTGCCGGTGTCGGGGGTACTGCGGTGGGTG
CGAGTGCCGAGGCCGGTGGTTTCGCCGCGTCGTCCTATGGCGTTGGCGCATATGCCGCCG
GCGCGCAGTCGTCCGCGTTCGGTGCGGTTGCCAATGCCATCGGTGATTACTCCACCGCGC
TGGGTACGCAGAGCAATGCCACCGGCACCAGCAGCGTGGCCATCGGCGGCCCGGCCGATC
TGATTCCAGGCCTGGGCTTCTTCGTGCAGACCCAGGCCAGCGGCGAAGCGTCGACCGCCG
TCGGCGCCGGCGCCATCGCCAGCGGTGATCGCGCGGTGGCCAACGGCAGCCTGACCGAAG
CGTCCGGCGCCGAAGCGACTGCGGTCGGCTACTTCGCCTACGCACCGGGCGAGAACGCCA
GCGCGCTCGGCGCGCAGACCTGGGCCAGCGGCGCGCAGAGCACCGCCGTGGGCTACTACG
CCACCGCACGCGGTGCCAACAGCGTTGCGCTCGGCGCCAACTCCGAAGCGGTGCGTGCCA
ACAGCGTGGCCGTGGGCAGTGCCGGCAACGAACGGCAGATCACCAGCGTCGCCGCGGGCA
GTGAAGCCACCGATGCAGTGAACAAGGCGCAGCTCGACGCGGTGGCCAGCACCGCCGACA
GCACAGCGCGCTTCTTCCAGGCCCAGCCGGAAGCAGGCAGCGATGCCGGTGCATTGGCCG
AGGGCGAAGGTGCGGTTGCGGCGGGTTCGTCGAGCAATGCGATCGGCGCTGGCGCGGTTG
CACAGGGCGCAGCAGCCTCGGCCATCGGCGACGACGCCGTGGCGGTGGGTCGCAACAGCA
ACGCCACCGGCAATGGCGGTGTTGCCATCGGTGGCCTCGGCCAGGCCTACGACGAGTACA
ACCAGCCGATCATCGGTGCCGACGGTACGGCACAGCAGGTCGGCACCACTGCCGTTGCCG
ACGCCACGGCGGTCGGTAGTGGTGCGCAGGCGACCGGCGCTGCCAGCAGTGCGTTCGGCA
ACGCCGCCAGGGCCAGCGGAGACAACAGCTTCGCGGCTGGCGGCAAGTCGCGTGCGGCCG
GCAGCTACGCGGTTGCGGTTGGCGACAGCGCCTTCGCCAGCAGTGACGACAGCACCGCCG
TCGGTGGCTACAGCTGGGCTACCGCAAGCGGGGCGAGTGCGTTCGGTTCCGGCGCCTGGG
CAACGGCCACCAATGCCTCGGCATTCGGCAACGCGGCCTGGGCCAGTGGCAGTGGTGCGA
CCTCCATCGGTTACAACAGCTGGGCCAACGGCACCAGCTCCACCGCCGTCGGTCGCGGCG
CATTCGGTTATGGCGACAACAGCGTGGCGCTGGGCTTCCAGGCGCTGGGCAACAGCCTCA
ACAGCATCGCCATCGGCACCAACACGGTGGCCGGTGGTGAAAGCGCGATCGCGCTCGGTG
CCGGCAGCAACGCCAGCGCCAGCAACGCCGTCGCACTGGGCGCCGGCTCGGTCGCCAACC
GCGCCCGCAGCGTTTCGGTCGGCAGCACCGGTAACGAACGCCAGGTGACCAACGTCGCCG
CCGGTACCCAGGCCACCGACGCGGTGAACAAGGCGCAGCTGGATGCCGTGGCGGGCGCGG
CAGCCACCACCAGCCGCTTCTTCCAGGCCAGCGGCAACGGCGGTGATGTGGCCGGTGCAC
TGGTGGACGGTGACAACGCGCTGGCCGCCGGTGATGCGGCCAACGCCATCGGCAACGGGG
CCACCGCACTCGGCAGTGGCGCCAACGCGCTGGCCAGCAATGCGCAGGCACTGGGCGTCA
ACGCCCTGGCCAGCGCCGCCAACGCCAGCGCGGTCGGTGCAAATGCACAGGCGACCGCTG
AATACGCAACCGCGCAGGGTGCGGAAAGCGAGGCCAGTGGCGAGCAGAGTGCGGCGTTCG
GTGCGGCCAGCATCGCCAGCGGTGCTGGCAGCACCGCGACCGGCGTGCTGTCCGAAGCCT
CCGGCGAGGAGGCGGTGGCAGTGGGGTACTTCAGCAATGCCAGTGGCAGCGGCGCCACCG
CGGTCGGCAGCGAGAGTGTCGCCAGTGGCACCGCGTCGGCAGCGTTCGGCATCGGTGCCG
AGGCGACCGGCGGCTACAGCACCGCCATCGGTGGCTATGCACAGGCCTCGGCCTTCAATG
CCACGGCCTTCGGCAACTTCGCCAATGCCTCCGGCTCCAACAGCGTGGCGCTGGGCGGTG
ATTCGGAAGCCTCCGGTGCCTACAGCACCGCCACTGGCCAGGGCAGCCTGGCCACCGGCA
CCAACAGCGTCGCCGTCGGCGGATCGCTGTTCGGCGTGCTGGCCACCGAAGCATCGGGCA
ACTACTCCACCGCCGTCGGTGGCGGCGCCTGGTCCGGTGGCATCAACAGCACCGCGCTGG
GCAACGCCGCCGAATCGCGCGCTGCCAACAGCGTGGCGCTGGGTGCCGATTCGATCGCCG
ACCGCGACAACACCGTGTCGGTCGGCGGCGGTGGCAACACCCGCCAGATCACCAACGTGG
CTGATGGCACGCAGGGCAATGATGCGGTCAACAAGAGCCAGCTCGACGCCGTAGCCGCCG
CAGCGGAAAAGACCAGCAGGCAGTTCCAGGCCAGCGGCAACGCCGATGGCGAAACAGGGG
CACTGGTCGAGGGCGACAACGCGCTGGCGGCCGGCGATGCGGCCAACGCCATCGGCAACG
GGGCCACCGCGCTGGGCAGCGGTGCCAACGCGCTGGCGGCCAACGCCACGGCCGTGGGCA
TCGATGCATTGGCCACCGGCAACAATGCGGCGGCGCTGGGCAGCACAGCGCAGGCCAGCG
GTGAAGACAGCCTTGCGCTCGGCACCGGTGCCAGCGCCAGCGAGCTCGGCGCCAGCGCGG
TCGGTGCGCGTGCACAGGCCAGCGGTGCGTACAGCACGGCAACCGGCACCGAATCCAACG
CCAGCGGCACGCAGGCCCTGGCCAGCGGCTTCCGTAGTGCCGCCTCTGCCGATGGCACCA
CTGCCGTCGGTGGCTATGCCGAGGCCAGTGGACGCCTCGGCACCGCATTGGGCTACGGCT
CGGCGGCCAGTGGTGCCAACACGACCGCCGTCGGCTTCGGTGCTGCTGCAGCCGGTACCG
GTGCCGTGGCGGTGGGTCAGTCCAGCGAGGCCAGCGGCGAGGAAAGCGTGGCCATCGGTG
GCAGCACCTTCTTCGGCCTGATCCCGTCGCGTGCCAGTGGCACCGGTGCGGCGGCGTTCG
GTGCCGGCGCATGGGCGACCGAAGACTACGCCACGGCAATCGGCTGGAACTCGTGGGCCG
CCGGCAGCAATGCCACGGCCCTGGGCGCCAACGCCACCGCCAACGGCAGCAACAGTGTCG
CCCTCGGTGCCGGCTCCAAGGCCGACCGTGACAACACCGTGGCCGTCGGCAAGGCCGGTG
GCGAACGCCAGGTGACCCATGTGGCAGCCGGTACCGAAGCCACCGACGCGGTGAACAAGG
GCCAGCTGGATGCCGTTGCCAGCGTCGCCGACAGGACCAGCCGTCAGTTCCAGGCCAGCG
GCAACGCCGATGGCGAGGCCGGTGCCCTGGTGGACGGTGACAACGCCTTGGCCGCCGGCA
ACGCGTCCAACGCCATCGGCAACGGTGCCACCGCGCTGGGCAGTGGCGCCAACGCGATGG
CCGCCAACGCCACGGCGGTAGGCGCCGACGCCCTGGCGACCGGCAGCAACGCGGCGGCAC
TGGGTACCAACGCACAGGCCAGTGGTGTCGACAGCGTGGCCGTGGGCAGCGCTGCCAGCG
CCAGTGAACTCGGCGCCAGCGCTACCGGCGCCGGCGCCCAGGCCAAGGGCGCCTACAGCA
CCGCCAGCGGCGCGCAGGCCACGGCCAGCGGCACGCAGTCGCAGGCCAGCGGTTTCCGCG
CCACTGCCTCGGCCGATGGCGCCTCGGCGCTGGGCAGCTACGCCGAAGCCAGTGGTCGAC
TGGGTACTGCGGTGGGCTACGGCAGCAAGGCCACCGGTGCGAACGCTACCGCGGTGGGTG
TCAGTGCCAACGCTTCGGCGGCCGGCAGCATCGCACTGGGCGCAGGCTCGGTGGCTGATC
GTGCCAACACCGTGTCGGTCGGCAGTGCCAGCAGTGATCGTCAGATCACCCGTGTCGCCG
CCGGTACCGAGCGCACCGATGCAGTCAATCGTGGCCAGCTCGATGCGGTCGCGGCGACCG
CCGATGGCACCGCACGCTACGTCAAGGCCAGCGGCGCGGGTACCGCCAGTGCCAGCGGCA
GCGATGCCGCAGCGATCGGTTCGGCCGCCAGTGCCAGCGGCGCACGCAGCAATGCGCTGG
GTGCCAACGCGATGGCCATCGGCAACGGTGCGCTTGCACTGGGCAACAGTGCCGGCGCGT
CCGGTGCGAACTCGGTGGCACTGGGTGCGGGCTCGCGTGCGCTCGACGCCAACGTGGTGT
CGGTCGGTGGTGGCAACGGCACCGATGGCCCGGCCGCGCGCCGCATCGTCAATGTGGCCG
ACGGCCGCATCGCCGCCGGCAGCAGCGACGCGGTCACCGGCTCGCAGCTCAACGTCACCA
ACCAGCGCGTGGGCGCCGTGGAAACCCGTGTCGGTGATTTCGACTCGCGCATCGCCACGG
TCGAGACCACGGCGGCCAGCGCCGTCGGCTATGACGACGCCAGCCGTGACCGCCTGACCC
TGTCCGGCTTCCAGGGCACCACCATCGACAACGTCGGCGCGGGCAACATCGCCGCCGGCA
GCCGCCAGGCGATCAATGGCGGGCAGCTGTTCCAGTCGCTCAGTGATGCCGCCAGCTTCC
TCGGCGGTGGTGCCAGCGTCGGCATGCAGGGTGTGTTCGTGGCGCCGAACTACGTGATCC
AGGGCGCCACCTACAGGAATGTCGGCGATGCGCTGGGCGCGCTGGACCGCAAGGTCAGTG
AGATTGACCGTCGTACTGCCGGTGGCACGCGTGCAGGCGCGTCCAGCCTGCGCGCAATGA
GTGCTTCGCTGGATGAAAGCCCGCAGGCCAGCGTGGCCGACGCACCGGCAACGGCCGATG
CCGCGCCGGCCAGTACCGCACGCGTGCAGGGCACGCCGACGGTGGCCGCGGCGGGGGCGG
GCATTCCGGTCGGCACCCCGGCCACCGGCTTCAACGCCGTGGCCATGGGCGATGGCGCGG
TAGCCAGCGGCGCTTCGTCCACGGCCATCGGCCAGGGCGCCAGCGCCACGGCGGCAAATG
CCGTGGCGCTGGGCCAGGGCTCGGTTGCCGATCGTGCAAACACGGTCTCGGTGGGCAGCG
AAGGCAACGAACGCCAGGTCACCAACGTCGCCGCCGGCACCACCGCCACCGACGCCGTCA
ACAAGGGCCAGCTGGACCGTGGCATGGCGACGGCGAACAGCTACACCGACAGCCGCGTCC
AGGCCGTTGCCGACAGCTTCGATGTGTTCAAGGGCGAGATCGACGGACGCCTGCGCCACA
TGGACCGCCGCATCGACCGCCAGGGCGCGATGAGCGCAGCGATGCTCAACATGGCCACCA
GTGCCGCCGGTATCCGCACCCAGAACCGTGTCGGCGTCGGCATCGGTTTCCAGGGTGGCG
AGTCGGCGTTGTCGCTGGGTTACCAGCGTGCGATCAGCGATCGCGCCACGGTCACCTTCG
GCGGCGCCTTCAGCAGTGACGACAGTTCGGTCGGCGTCGGTGCCGGCTTCGGCTGGTAAG
CCACTCCATCGCGCCGGCGGCCACCCACGCCGGCGCCGTACCTGCAGTGAGGGCCTGGGG
GGAGGTCACGGCAATCCCGGCTGGGCCGGCCGGGAGTCGTCAAGGAATGATGGCCGCAGT
GTTGGTTCGATCCATGACCCAGAAGAGGAATTCGACGTGATCAAGAAGCAGAACCTTCGC
ATCAATGTGCTTGCCGCCGCCGTGCTGTCGATGACGGCGGTCGGTGCCGTCCACGCCGCC
GGGTTGCCGACCCGTGAACCGGTGCGCCAGGCCAGCACCGCCCAGCCGGGTACCGAGCGC
ATCATCGTCAAGTACCGGGCCGGCGCTGCTGCCGCCACCGACCGCTCGGCGAAGCTGTCC
ACCGTGCAGTCCGCACTGACCCGTGCCAGTCTCTCCGGCGGCACGTCACGCGCCAGCACG
CTCGGCCCGCAGGTGGTCCGCAAGCTGTCTACCGGTGCGGACCTCATCCGTGTGCAGGGC
CGCCTGGCACCGGCCGAACTGCAGCGCGTGCTGAAGGAACTGAAGGCCGATCCGTCGGTG
CAGTACGCCGAAGCCGACGTGAAGCTGCGCCGCAGCGAACTGCGTGCCGGCAACGTGCAG
CCGGCGCTGGTGCCGAACGATCCCTTCTACCAGCAGAACCAGTGGCATCTGCACAATGCG
GTCGGCGGCATCAACGCACCGGCGGCGTGGGATGTCTCGCAGGGCGAGGGCATCGTGGTG
GCAGTGATCGACACCGGCGTCCTGCCGCAGCATCCGGACCTGGTCGGAAACCTGCTGGAA
GGCTACGACTTCATCAGCGATGCGGAGACCTCGCGGCGCCCGACCAACGATCGCGTGCCG
GGTGCGCAGGACTACGGTGATTGGGTCGAGAACGACAACGAGTGCTATGACGGCTCGCTG
GCCGACGACAGTTCCTGGCACGGCACCCACGTCGCTGGCACCGTGGCCGAGCAGACCAAC
AACGGCGTCGGCATGGCCGGTGTCGCCTACAAGGCCAAGGTGCTGCCGGTCCGCGTGCTG
GGCAAGTGCGGCGGCTACCTGTCCGACATCGCTGATGCGGTGACCTGGGCCTCCGGCGGT
ACCGTGACCGGCATTCCGGCCAACACCAATCCGGCCGAGATCATCAACATGAGCCTGGGG
GGCGGTGGTTCCTGCGCCAGCACCTACCAGGACGCGATCAACGGCGCGATCTCGCGCGGT
ACCACGGTGGTGGTGGCTGCCGGCAATGAAGCCGACAACGCGTCCAAGTACCAGCCGGCC
AGCTGCGAAGGCGTGGTGACCGTGGGTGCCACCCGCATCACCGGTGGCATCACCTACTAC
TCCAACTATGGAGCCCGCGTGGACCTGTCCGGTCCGGGCGGTGGCGGCAGTGTCGACGGC
AACCCGGGCGGCTACATCTGGCAGACCGGCTCCAATGCGGCCACCACGCCGGAATCGGGC
ACGCCGGGCTACATGGGCATGGGCGGTACCTCGATGGCCTCGCCGCATGTGGCCGCCGTT
GCGGCACTGGTGCAGAGCGCACTGATCGCCAAGGGCAAGGATCCGTTGACCCCGGCCGCG
ATGCGTACCCTGCTGAAGGAAACGGCGCGTCCGTTCCCGGTCGCCATCCCGGCGGCGACC
CCGATCGGTACCGGCATCCTTGATGCCAAGGCCGCGCTGGCCAAGGCACTGGAAGAACCG
TGCACCGAAAACTGCGGGCCGGCGGCCACGCCGCTGACCAACAAGGCCGCAGTCGGCGGC
CTGAACGGTGCTGCCGGCAGCAGCAAGCTGTACAGCTTCGAAGCCGTTGCCGGAAAGCAG
CTCAGCGTGATCACCTACGGTGGCACCGGCAACGTCTCGGTCTACATTGCCCAGGGGCGT
GAGCCGAGCGCCAGCGACAACGACGGCAAGTCGACCCGTCCCGGCACGTCCGAAACGGTG
CGGGTGAACAAGCCGGTGGCGGGCACCTATTACATCAAGGTGGTGGGCGAAGCGGCATAC
AACGGCGTGAGCATTCTCGCCACGCAGTAATCACCTCGTGTCGTAGTTGAACGGCCGACG
CCCGTCACCCTGTGTGACGGGCTTCGTCTTTTTACGAAAGGTGGCCGCAGGGCGGCGGAA
ATCACGGCTTAACTGCTAAAGTCGGGCCGATTGACAGGAGAGTCACGTGAACGCGCTCGC
TGCAACCGTTACCGACGACGCCGAAGGCCGCATCCTGGATGCGTTGCTGGCGCGCGGCCG
GCTCAAGGAAGGAGACCTGGCACGCGCGCGGCCATTGCATGCCGAGGCCGGCGGCAGTCT
GCTGGGCCTGCTGGTGCGCCTGGGCCTGGTGTCTGAACGCGACCAGGCACAGGCCAGCGC
TGAGGTGCTGGGCCTGCCGCTGCTGGAGGGCAAGCAGGTGCCGGAGGCCCCGCCGCAGGC
GCTGGCCGAGGGACTTCCGCTGTCGCTGCGCTTCCTGAAGCAGTTCCATGTGTGCCCGCT
GGAGTTGGATGAACACGGGGTGCGGCTGTGGCTGGCCGATGCCCACGACGCCTATCCACA
GCAGGCCGTGCAGTTGGCCCTTGGGGTCCCGGTGACACCGGTGCTGGGCATGCGCGCGGA
GATCGATGACCTGGTCGAGCGCTGGTTCGGCCAGGGCCGCAGCGCGATGGGCGCGATCGT
GGAAACCGCGGATGGCGAGGGCGGTGCGGTCGACGACATCGAGCACCTGCGCGACCTTGC
GTCGGAAGCACCGGTGATCCGCCTGGTCAACCTGGTGATCCAGCGTGCGGTGGAGCTGCG
CGCTTCGGATATCCATGTCGAACCGTTCGAGAGCCGGTTGAAGGTCCGCTACCGCGTCGA
TGGCGTGCTGGTGGAGGGCGAAAGCCCGCCGGCCAACCTCACCGCTGCGGTGATCAGCCG
CATCAAGATCATGGCCCGGCTCAACATCGCCGAGCGCCGCCTGCCGCAGGACGGCCGCAT
CATGCTGCGCGTGCAGGGCAAGGAGCTGGACCTGCGCGTGAGCACGGTACCGACCGCGCA
TGGCGAAAGCGTGGTGATGCGCCTGCTGGATCGCGAAACGGTGGTGTTCGATTTCCACCG
GCTCGGCTTCACCGATGCCTTCCTGCCGCAGTTCCGCAAGGTGCTGGAACAGCCGCATGG
CATCCTGCTGGTCACCGGCCCGACCGGCTCGGGCAAGACCACCACGCTGTACACCGCGCT
GAGCCAGCTCAACACCGCCGACGTCAAGATCATCACGGTCGAAGACCCGGTGGAATACCA
GATAGAAGGCATCAACCAGATCCAGGCCAAGCCGCAGATCGGCCTCGACTTCGCCAATGC
CCTGCGCAGCATCGTGCGCCAGGATCCGGACATCATCATGATCGGTGAAATGCGCGACCT
GGAAACCGCGCGCATCGCCATCCAGTCGGCGCTGACCGGCCACCTGGTGCTGTCCACCCT
GCATACCAACAACGCCGCCGGTGGCATCACCCGCCTGCTCGACATGGGCGTGGAGGACTA
CCTGCTCACGTCCACCATCAACGGCATCCTGGCCCAGCGCCTGGTACGCCGGCTGGAGCC
GACCCACGCCGAGCGCTACGAAGCCTCGCCGGAAGAGATCGAGCGGTTCGAACTGCGCCG
CCTGCAGCCGGAAGGGCCGATCCACCTGTACCGCCCGAAGCCGTCTGCGCTGGCACCGAC
CGGCTACCTGGGGCGTACCACCATCATGGAATTCCTGGTGATGAACGATGCGCTGCGCCG
TGCGGTGATGCGCCGCGATGGCATGGGCGAGATCGAGCGCATCGCCCGCGAGGCCGGCAT
GCGCACCATGTACGAGGATGGCCTGTCCAAGGCGTTGAGCGGGCAGACCACCATCGAGGA
AGTGCTGCGCGTGACCGAGGAAAGCTGATGCGTGCAGGACGCCGGGGCTGACATGCCGAA
CTATCGCTACAAGGCGCTCAATCCGCATGGCGAGGTCTTCGATGGGCAGATGGAAGCGGC
CAGCGAGGCCGAGCTGATCGCGCGCCTGCAGGACCAGGGCCACCTGCCGATGGAGACGCA
GCTGGCCGACGCCGGCGCGATCGGCGGCAGCAGCTGGCGCAACCTGCTGCAGCAGCGCCC
GCTGCAGGGGGCCGCGCTGCTGCAGTTCACCCAGCAGTTGGCGACCCTGCTCGGTGCTGG
CCAGCCGCTGGACCGCGCGCTGTCGATCCTGCTGGGGTTGCCCGAGGACGAACGATCGCG
CCGCGCGATCACCGACATCCGCGACGTGGTGCGCGGTGGCGCACCGCTGTCCACCGCGCT
GGAGCGCCAGCATGGGCTGTTCTCGCGCCTGTACGTGAACATGGTGCGCGCCGGCGAAGC
CGGTGGCAGCCTGCATGAAACCCTGCAACGCCTGGCCGACTACCTCGAGCGCAGCCGCGC
GCTGCAGGGCAAGGTCATCAACGCGCTGGTCTACCCGGCGATCCTGCTGGTGGTGGTCGG
TGGCGCGCTGTTGTTCCTGCTCGGCTACGTGGTGCCGCAGTTCGCGCAGATGTACGAAAG
CCTGGACGTGGCGCTGCCGTGGTTCACCAACGCGGTACTGCAGCTGGGCCTGTTCGTGCG
TGACTGGTGGGTGCTGCTGCTGGTGGTGCCCGGCGTGCTGGTACTGTTCTTCGAGCGCAA
GGCGCGGCAACCGGCGTTCCGGTTGGCGCTGGATGGCTGGCTGCTGCAGCGGCGTGGCAT
CGGTCGCCTCATCGGCGAGCTGGAAACCGCCCGGCTGGCACGCACGCTGGGCACACTGCT
GCGCAACGGCGTCCCCTTGCTGGGGGCACTGGGCATCGCGCGCAACGTGCTGGGCAACCG
CGCCCTGGCCGCTGACGTCGAAACGGCCGCCGATGAAGTGAAGAACGGCGCCGGCCTGTC
GCTGGCCCTGTCGCGCGGCAAGCGGTTCCCGCGCCTGGCGCTGCAGATGATCCAGGTCGG
CGAGGAATCCGGCGCACTCGATACCATGCTGCTCAAGGCCGCCGACACCTTCGAACAGGA
CAGCGCCCGGCGCATCGACCGCATGCTGGCGGCGATGGTGCCGGCGATCACCCTGGTGCT
GGCCTCGGTGGTCGGCGCGGTGATCGTGGCCGTGCTGGTGCCGCTGTATGACCTGACCAA
TGCCATCGGTTGACGATGGCACTCCCTGCAACCCCGACACTCCGCAACTGAAAGGACCGT
CCATGATTGCCCGTCGCCGACCGATCCGCCTTTCCTTCACCGCCGCGCGCAACCAGTCGG
GCATGAGCCTGCTGGAAATCATCATCGTCATCGTGCTGATCGGCGCGGTGCTGACCCTGG
TCGCCAGCCGCGTGCTGGGCGGCGCCGACCGTGGCAAGGCCAACATCGCCAAGGCGCAGG
TGCAGACCGTCGCCTCCAAGATCGACAACTACCAGATCGACACCGGCAAGCTGCCGGCCA
CGCTCAACGACCTGGTGACGGCGCCGGCCGGTGTCGGCGGCTGGCTCGGCCCGTACGCCA
AGCCCGCCGACCTGAATGACCCGTGGGGCCACGCACTGGAGTACCGGGCGCCGGGCGAAG
GCCAGCCGTATGAGCTGGTCAGCCTGGGCAAGGATGGCAAGGCTGGCGGCAGCAGCGTCG
ACGCTGACATCCGCTACCAGCCGTAACCGCGCATGACGCACTTCCTGCCGCGCCGGTTGC
CACGCCCGCGCCTGCACGGCAGGCGTACGGCTGGACTGTCGTTGCTGGAAATGCTGCTGG
TGATCGCATTGATCGCGGCGATCGGCCTGATCACCGCCGCCGGCCTGTCGCGCGGGTTCG
CCGGCATGCAGCTGCGCAGCGCCGGCAAGGACATCGCCAGCCAGCTGCGCATGGTGCGCG
CGCAGGCGATCGCCCGCGGCGAACCGCAGCGCTTCGTGATCGAACCGGCACGGCGCCGCT
GGGAGGGGGCCAACCAGCGCCACGGTGAGGTGCCGGCACAGCTGCAGGTGCAGTTCGAAG
GTGCCGCACAGCTGGCCACCGCGGCGGGGCAGGGCGTGATCGAGTTCCATCCCGATGGTG
GCTCCAGCGGCGGCCGTATCCGGTTGCAGCGCGACGGTGCCGAATGGCGCGTCGACGTCG
GCTGGCTGACCGGCGAGGTCCGCTCCGGCCCCTGGCGGGCGCAATGAAGCGGCGCGCGCG
TGGCTTCACCCTGCTGGAAGTGATCATCGCTTTCGCCCTGCTGGGCCTGGCGTTGACCCT
GCTGCTGGGCAGCCTGTCCGGTGGCGCGAAGCAGGTACGTGACGCCGAGCTGCGCACGCG
TGCGGTGCTGCATGCACAGTCGTTGCTGGCCCAGGCCGGTGTCGACGCGCCGCTGCAGGT
GGGCAGCCAGCAGGGTGACTGGGAACAGGGGCGCTATCACTGGGAGCTGCAGGTCCAGCC
GTGGGTCGAGCCACGCGCCGGCAACGTCGTGCAGGCCACGTCAGCGGGCACCCCATGGCT
GGCCGAGCTGCAGCTGCGGGTGCGCTGGGGCGACAGCGAGCGCGAACAACTGCACTGGCG
CAGCCTGCGCCTGTTGCCGCCCGACCTGGAGAACGCGCGATGAAGCGGCGCGCCGCGGGC
TTCACCCTGGTCGAAGTGATGCTGGCCACCGTGCTGCTGGCCGGCGGCCTGGCACTGGCC
TTTGCCAGCGTGCGCTCGGCGATGGCGGTCAGCCAGCGCGGCGAGCAGATCGCCGCTGAA
AGTGAACGCATGCGCGCGGTCGAGTCGTTGCTGCGCAGGCAGCTGGCGGGTGCACTGCGC
ATTCCGCTGGAGGCCCCGGACCCCACCCGCGAACCCATCTTCTTCCAGGGCGAGGAGCAA
CGCATGCTGTTCGCCGCCGACCTGCCCGGTTACCTCGGCCGTGGCGGCCCCTACCTGCAC
GCGCTGCAGGTGGACGGACGCGGTGGCCAACAGCGCCTGCTGCTGGACCTCGTGCTGCTG
CAGGAAGGCGAGCGCATCGCCGAGAATCCGCCGCGCCCGCCGGAGGTGCTGGTGGACAAC
CTGAAGTCGGTGCAGCTGCGCTATCGCGGCATCGATGCCAGCACCGGGCAGGTGACCGAC
TGGCTGCCGCGCTGGGATGACACCCGCCGCCTGCCGATGCTGGTGGAAATCCAGATCGTG
CCATCCCGGGGCGCGCCGTGGCCGCCACTGGTGGTGGCGCTGCGTGCCGGTGGCAGTGGA
GGCACGCGATGAGCCGTCAGCGCGGGGCGGCATTGGTGCTGGTGCTGTGGCTGATCGCAT
TGATGACGGCGCTGGTCGGTGCGTTCGCGCTGAGCGCACGGGTCGAGCACCTGCAGCAGC
GCGTGCTGGATGACGATGCACGCGGGCAGGAACGTGCGCGCGCCGGCCTCGAATATGCCC
TCATGCGCCTGTCAGCCGATCCGCAACGGGCGCCCTGGCGTGCCGATGGCCGTACCTACC
GCTGGCAGTTCGACGACGCCAGCATCGAGATCAAGGTGCTGGACGAGAACGGCAAGATCA
ACCTGAACCTGGCCGACGCCGCACTGCTGACCGCCTTCCTCAAGGCGCTGGGCGAAGACG
ATGCACAGGCCCGGCAGTTGGCCGGCGCCATCATCGACTGGCGCGACGAGGACAGCCTGC
TGCAACCGGGCGGTGGCGCCGAAGCGCCGGACTACGCCGCAGCCGGATTGCCCTACGGCC
CACGCAACAAGCGCTTCGAGACCCTGGGCGAGCTGCAGCGGGTCCTGGGCATGCGCGGCC
CCCTGTACCGGGCGATGCTGCCGCACCTGACCCTCTACAGCCGCCAGGCACGGCCGGATC
CGCAGTTCGCCAGCGCGCCGGTGCTGACCGCGCTGGGCCTGGATGCGGACAGTGTGATGG
CGCAGCGCGCACAGCAGGAGCGTGATGCAGATTCCGCTGGCGGCACGACAACGCTTGCCA
GCAGCAGCGGCACCTATAGTATCGAGTCCGGTGCCATCGACGGCAGTGGACGCAGGTCGG
TGTTGCAGGCAGTGGTACGCAGTGGCTCGGGCGGGGTTCCCGGGCGGACTTACACAGTGC
TTCGCTGGGAGCAGGGAATGACAGCAAGATGACGGCGTGGCAGGACAGTCTGCGGCAGGT
GCAGGGCCGGATCGGCCCGGGCGCCGGCCGTTTCCTGCGCTGGTGGCGGCAGTCGCTGCT
GGCCTGGGTGCCGGTGCGCTGGCAATGGGCATTGGGCTGGGGCCAGGCACGCCTGCTGCT
GCAGCACGAGGGCGACCAGCTGCAGGTCTGGCGTGAAGCCGGCGAACGCCGCGAAGCGGT
AGCGCGCCTGCCGTGGCCGCTGTCGCCGGTGGAGCTGGACCGCGTGCTGGAGCCTCGCCT
GCGTACTCTGCCGCGGGTGTGGCTGCTGCCGGCGACGGACGTCCTGCGGCGTAGCCTGCG
CCTGCCCGCTGCAGCGGCCGACCGCCTGCGCGCCGTGGTCGGTTTCGAGATCGACCGGCA
GACCCCGTTCGAATCATCCCAGGTCAGTTATGACGTGCGTGAGCTCGGCGCGGGCGGCGA
GGGCCAGCTGCAGGTCGAACTGGTGGCGTGGCCATTGCGGCAGCTGGACGCATGGCGCAC
CAGTGTGGGCCCATGGGCCGATGCGCTGGCGGGCGTCGATGCCATCGATGCGCAGGGCAA
CGTGCTGCAGGTGAACCTGCTGCCGCCCGCACAGCGCCAACTGCGGCCAGACCCGATGCG
ACGCTGGAACCTGCTTCTGGCAGTGGCTGCCGTCGTGATGCTGGTACTGGCCGCGGTGCA
GCTGCTCGACAACCGCCAGGCCGCCGCCGATGAGCTGCGTGCACAGGTCGAACGCAGCGC
GCGCAGTGCTCGAGGTGTGGCCAGCGAACGCGCGCAGCTGCAGGCGCTGATCGATGGCGC
CGCATTCCTGGAGAAGCAGCGCAGCCAGCGCGCCGGCACCGTTGAAATCTGGAACGAACT
GACCCGGCGCCTGCCGGAAGGTACCTACCTGGAGAAGCTGGCGATCGAGAACAACAACCT
GCAGCTGATCGGCCTGAGCCGCGAGGCGTCGCAGCTGGTGCAGCTGCTGCAGGACGCACC
GCAGTGGCGCAAGGTCAACCTGACCGGGGTGCTGCAGGCCGATGGCGCGGCCAGTGGCCG
CGACCGCTTCACCATGACCGCCGAACTGCAGCCGTTGCCGGCCGCCGCACCAACCCTGGA
GGCGGCCGATGCCGATGCCAAGCGCACGCCGTGACCGCTGGCTGGCGCTGGCACTGCTGC
TGGCAGTGCTGGGCCTGGCCTATCTGCTGCTGGTGCACCCCTGGTTCACCCAGCCGCTGC
GTGCGATCGATGCCGATGTCGCCGCCCTGCGCGAACGCGAGTCGCGCGTGCAGGCGCAGC
TGCAGCAGCAGCCGCAGATCGAACAGCGCCTTCGCGCTACCCGCGAGGCACTGCAGCAGC
GGCCAGGCTTCCTGCGCGAAGCCACTGCCGAAGCTGCCGCCGCTGCATTGGGCGCCCGGC
TGCAGGATGCGGTGGCGATGGCCAGCCCGGGCAACCGCAGCTGCACCATCAGCAACCGCA
CGCCGCTGACCGACAACCGGCGCGACGCCGAGTTCGTGCGCGTCGCCATGCAGGTGCGCC
TGCGCTGCGGGGTGGCCGAACTGGCCACCGTGCTGCACAGCCTGGAAACCGGCAGCCCTC
GCCTGTTCGTCGACAACCTCAACCTGATCGCGCAGCGCTTCCAGCAATCACCGAACGAAT
CGGGGCTGGGCCTGGACGTGTCCTTCGAGCTGGCCGGCTATCTGCTGCCGGGCGCTGCCG
CCGATGGCACGGTTCCGGCGCCCGCTGCGACACCGGCACCGTCCGCGTCGCCGGCCGAGG
CCGCACCTGCGCCGCAGCCGGCGCCCCCGTCCGAAGGGCAGGAGGTGGCCGATGAAGCTT
GAGCAGATCAGCCTGCGTACCGGCTTCCTGCTGGCGCTGGCCGGGTGGGCGGCCGCCGTC
TGGCTGGCGACCGGCTTCGGGCTGGGCAGCCAGCTGCCGGGTGCCGGCGGTGATGCCGAC
GCCGCGCCATCGCTGCCATCGCTGCCGCCGCTGGCGGCCGAGCGCATGGCCAGCGCCGAC
AGCTACAGCGCGATCGGTGAGCGCCCGTTGTTCGCCGAAGACCGCAGGCCGCGGCCTTAT
CTGCTGGGTGGCAGCGAACCGGCGGCCAGCGCCGCGTTGCGCCTCACCGGTGTGCTGCTG
ACCGGCGATTTCGGCATGGCCACGTTTACCACCGAACAGAACCGCTCGCTGCGCCTGCGC
CTCAACGGCGAAGCCGTGGATGGCTGGCAGCTGGTGGCGCTGCAGCCGCGCCAGGCGACG
GTGATCGGCCCCGGTGGCAACCAGGTCCTGGAACTGGCGGTGTTCAACGGCCAGGGCGGT
GAGCCGCCGACGGTGCTGCGCGGTGCCAACGGCGCACCGCCTGCAGGTGCGATCGTGGTG
CCGCCCTCGGCGGGCGCTCCGCCGGCGCCGCCACCGCCCGCGGCAATCCCATCGCCGTCG
CCCGCTGGCAATGCACCAGCGCCTGCGGCGGCCGCTGCAACAACCCCACCGGCCAACAAC
AACGGTCCCAGTGAAGCGCAGATGCAGGCCATCCGCGAGCGCATCCAGGCCCGCCGCCGC
CAGCTGCAGCAACAGCAGCAACAACCGTCGCCGCCCCCGGGCGATGGCACCAACCGATAG
AGTGAATGCATGAACCTGCGTTTTCTTCCCTGGTCCTTTGCCCTCGCGCTGCTGGTCGGC
TGCAGTACGGTGTCCGCGCCGCACGTGCAGCGCAACGGCAATCTGTCGCCCAGCGCCGAC
GCCGGCCAGGCGGCCGATGTCGCTGCCGATGCCGCCCGTGAAAGCCAGGGGGCACCGCAG
GCGGTGATCCGCCGCGGCACCGGCGCCATGATCAACCGCGAGGCCGCGCGTGCGCCGACA
CCGGCGCTGCACGGTGCCAGTACCGGCGAGGCGACCTTCAACTTCGAAGGCGAATCGCTG
CATGCGGTGGTCAAGGCCATCCTTGGTGACATGCTTGGCCAGAACTACGTGATCGCACCA
GGCGTGCAGGGCACGGTCACCCTGGCCACGCCCAAGCCGGTATCGCCGGCGCAGGCACTG
AACCTGCTGGAGATGGTGCTGGGCTGGAACAACGCGCGGATGGTCTACAGCGGTGGGCGC
TACAACATCGTCGCCGCCGACCAGGCGCTGGCCGGCACGGTCGCGCCAAGCACGGCACCC
GCGGCCAGCGCGCGCGGCTTCGAAGTCCGCGTGGTCCCGCTGCAGTTCATCTCCGCCACC
GAAATGAAGAAGGTGCTGGAGCCGTACGCGCGCCCCAATGCCATCGTCAACGTGGACAGT
GGCCGCAACGTGATCACCCTGGGGGGTACCCGCGCGGAACTGGAAAACTACCTGCGCACC
GTCGAGATCTTCGACGTCGACTGGTTGTCGGGCATGTCGGTGGGCGTGTTCCCGATCCAG
TCGGGCAAGGCCGAGCAGGTCGCGGCCGACCTGGAAAAGGTGTTCGGCGAAGAGAGCAAG
ACGCCCAGCGCCGGCATGTTCCGTTTCCTGCCGCTGGAGAATGCCAACGCCGTGCTGGTG
ATCACGCCGCAGGTGCGCTACCTGGACCAGATCCAGCAGTGGCTGGATCGCATCGACACC
GCTGGTGGCAGCGCCCGCCTGTTCTCCTACGAGCTGCGCTACATCAAGGCGCGCGACCTG
GCCGAGCGCCTCAGCGAGGCCTTCGCCAGCAGTGGCAACCGCGGCGGCTCCAGCCCGGCC
TCGCTGGCACCGGGCGCCATTCCGTCGCAGCTGGGCGGCGACGGCGACCGTGGCATGGAC
AACAGCAGCAGCAACCTGGGTTCGACGCTGGGCGGAACCAGTGGTAGTGGCAGTGGCAGC
AGCAATGGCAGCCTGAACCTGCCGCAGCGCCAGCCCGGCAACGTCAGTGTCAGCCTGGAA
GTGGAGGGCGACCGCGTCGGCGTGTCGGCGGTGGAGGAAACCAACACCCTGCTGGTGCGC
TCGACGCCGCAGGCGTGGCGCTCGATCCGCGAGGTGATCGAGAAGCTGGACGTGATGCCG
CTGCAGGTACACATCGAGGCACAGGTGGCCGAAGTCGCGCTGACCGGTGACCTGAAGTAC
GGCGTGAACTGGTTCTTCGACAATGCCGTGGCTGGTCGCGCGCTCACCGGAGCCCTGGCG
GGCCTGACCCTGCCGCCGGCTGCAGGTGGTTCGTGGAACACTTTCGCCGGCGGCGTCACC
GGCAATGACGGTGTGGGCTGGGCCTTCACCGGCCACAACGCGGCCGCGGTGGTCAGTGCA
CTGGACAAGGTGACCGACCTGCGCCTGCTGCAGACGCCGTCGGTGTTCGTCCGCAACAAC
GCCGAGGCCACGCTCAACGTCGGCGACAAGGTGCCGATCAACACAACCACGGTGAACACC
GGCGTGGGCACCAGCACCTACAGCTCGGTGCAGTACATCGACACCGGCGTGATCCTGAAG
GTGCGCCCGCGCGTGACCCGCGACGGCACCGTGTTCCTGGACATCGTGCAGGAAGTCAGC
AGCGCCTCGGACGTGCCGGAGGCCTGCAACCCGACCGAGCGCAACTGCAACCCGCGCATC
TCGACCAAGAAGCTGTCCACCGAAGCGGCGGTGCAGAGCGGTGACACCATCATGCTGGCG
GGCCTGATCACCGATTCGGCCACCGACGGCAGCAGCGGCATCCCGGGGTTGAGCAGGATT
CCGGTGGTCGGTGCGTTGTTCGGGCAGAAGACCCGCACCAGCCGTCGTTCGGAAGTGATC
GTGCTGCTGACCCCGACCATCGTCCGCAACAGCCAGGAATCGCGCAACCTGACCGACGAG
TACAGCAAGCGCTTCCGCGCGATGGAGCCGCTGAACCAGCCGCGCGCGAAGAAGTAAGGG
GTTACGGCCGGGCGGCGCCCGGCACCCGCCGAGGCCGGAGCAACGGCAACGGCCAAAGCG
AAAGCAACAGCAACAGCAACAGCGGGTTTACTGAGGGAGGGTGGGTCGGCGTGGGGTGGC
AGGACACGCCGTAAACCCGTCCCTGGGGGCTCGACGGCGCCATCCATGGCGCCAACGGTC
CTGCCACCCCACGCCGACCCACCTCTGACAGACTCCCGCGGCTGTTGGTAGGTGTCGACC
TTGGTCGACACGATCCACGCCATGCGTGGATGACTGTCTGTCAGATTTCGAAATCAGAAA
ATGGGGTCAGATCCGTTTTCCTCTGGAAAACGGATCTGACCCCAGGCTTTGCCGACAGAT
CGCAGAAATCTGTCGAAGGCGGGGTGGGTCCGGTTGCGGGGGCGTGAGCCGCATGGATGC
GGAGACCGAGCTTACATGGACGTACTTGCAGCGTCCCCCGCAACCGGACCCACCCCGCCA
TCCCCCAGGAACCCGCTCTGGCTGTTGCTTCGGCTTCAGCTCCAGCCTCCGCGGGTGCCG
GGTGCAACCCGGCCGATACCCTCCCGGTGCTACGCTGTGGCCACCGACAACCACGGAGGC
GGGATGGGGGCGATCGTGTTGTTGCCGCTGTGCGTGGACGATGCCGCACTCGACCGCTGC
CTGGCCGCGCTGGATGCCGGCACGGCGCCAGGGACCGCGGTCTGGTTGGCCGATGACGCA
CAGACCGGGCCACGCGCGCAGGCGGTGGTGGAACACTGGCTGGCGCATACGCCGCTGCAG
GCCGAGTACACCCGGCGCGCGCGGCCACTGGGCGAAGTCGCCCATCTGGACGAGATGCTG
CGCGCCTGCGATGGCCTGGACGTGGCCGTGCTGGCGCCGGACAGCGTGCCATCACCCGGC
TGGTTGCAGCAGTTGCAGGATGCCTTCGCCCGCGATGCCGCGATCGCCACCGCAACCCCC
TGGTGCAATGCCGGCGAGACCGCCGCGTGGCCACGGCTGGGCGAGATCAATCCCGAGCCG
CAGGACCCGGTCCTGCTGGCGCACACCTGCGCGACGCTGCCGACGCTGCACCCGGAGCTG
CCATCGGCGGTCACCCACGCGGTGCTGGTGCGGGGCAACGCGCGCCGTCGCGCCGGCGGC
CTGGACATAGACAGCTACGCTGGCTGGAACGCGGCACTGGTCGACCTCAGCCTGCGCATG
GCCGGCCTTGGCTGGCGCAACGTGCTGTGCGAGACCGCCTTCGTCAGCCGGGCAGGGGAG
GCGGTCAGCCGCGATGGCGATCTGGAGGCCCTGGCCGCGCGCTGGCCGGCCTGGGTACCG
CGGCTGGCCGATTTCCTGATGCACGACCCGCTGCACGGGCTGCGCGCCGACCTGCAGCAG
CGCATGCGGCAGGCGATAATGCCGAAGGAACAGGGCGACCTGTTCGTCCCGTCAGTGCCG
GAGCCACCCGTTTGAATGTTGCCATCGCCGCCATCGTCGTCACTTACCAGAGTGGCAGCA
CCATCGATGCCTGCCTCTCGCGCCTGCGCCAGGCGCAGGATGTGGCCGAGATCCGGGTGA
TCGACAATGGTTCGCTGGATGGCACCCTGGACATCGTGCAGCGGCATGCCAGCCACGATC
CACGCGTGCGCTTCGTCGGCAACCCGGACAATCCCGGCTTCGCCGCCGCCAACAACCAGG
GCGTGGCCGACTCGCACAGCCCGTGGCTGGCCTTCATCAACCCGGACCTGATGGTCGAGC
CGGACACGCTGGCCGAACTGCGCTCCCGCGCCGAAGCGCTGGGCGACTGCCTGCTGGGCG
TTGAACAGGTGGACGAGCATGGCCATGCCGACGAGGCGGTGCGCCGCCGCGACCCGGATT
TCCTGAGGATGCTGCGTTCGCCCGGCAAGGGCTCGAAGCTGGCGGTTCCGCGTGAGCCGC
ACCAGGCACTGCAGCGGGTGCCGGCACTGTCCGGCGCACTGCTGATGATGCCGCGCGCGC
TGTTCGACCGTATCGGTGGCTGGGACGCGGGCTATCGCCTGCACGCCGAGGACCTGGACC
TGTGCCGGCGCGCGCGCGAAGCCGGCGCGGTGGTAGCGATCGCCAACGACCTGCAGGTTA
CCCATGTGCGCGGTGTCTCCAGCCGCTCGCGGCCGTTCTTCGTGGAATGGCACAAGCACA
GGGGGCTGTGGCGCTACTTCCAGAAGTTCGAGGCCAGGCAGCGTTCGCTGCCGGTGCGCG
CGGCGGTATGGGCTGCGATCTGGGTGCATGCGCTGATGCTGGTGCCGCGCCTGCTGCGCA
GGTCGTTGTAGAGCCGAGCCCACGCTCGGCTGCATGGAAAGGGTCATCCACGCAATGGTG
TGGCTCCACTCGCCGCGCCCACGGTTCACTCCGCCGGGCGCATAATCCGCCCCATGCCTA
TCATCCAGTCCCTGCTCGACACCGACCTGTACAAGTTCACCATGATGCAGGCGGTGCTCC
ACCAGCACCCCGGCGCCCAGGTGCAGTACCGGTTCAAGTGCCGCACCCCCGGCATCGACC
TGGCAAGCTACATCGCCCAGATCGATGAGGAAATCGACCACCTGTGCAGCCTGCGTTTCA
GCGACGCGGAACTGGACTACATGCGTGGCCTGCGCTTCGTGAAGCCGGACTTCGCCGATT
TCCTCGGCCTGTTCCATCTGGACCGCAAGTACATCCAGCTGCGTGCGTCGACGGCCGTGC
CCGGCGAGATCGAGCTGGACATCACCGGCCCGTGGCTGCACACCATCCTGTTCGAAGTGC
CGCTGCTGGCGATCATCAACGAAGTCTGGTTCCGCAACACCACCACGGCCGACTTCGCCG
AAGGCGAGCGCCGCCTGCAGGCGAAGGCCGCGCTGCTGCGCGATACCCCCGGTTTCGAGC
ACTGCCGCATCGCCGACTACGGCAGCCGCCGCCGCTACTCGCGTGACTGGCATGCCCGCC
TGCTGCCGCTGCTGCGCGACGCGCTCGGCCCGCAGCTGGTCGGTACCAGCAACGTCCACT
TCGCGCGCCTGTATGGCATGACCCCGCACGGCACCATGGCCCACGAGTACCTGCAGGCGT
TCCAGGCGCTCGGCCCGCGCCTGCGTGATTCGCAGGTGGCAGCACTGGAATCGTGGGCGC
GCGAGTACCGCGGCGATCTTGGCATCGCGCTGTCCGACGTGGTCGGCCTGGACGCGTTCC
TGCGCGACTTCGACATGTATTTCTGCAAGCTGTTCGACGGTGTGCGCCATGACTCCGGCG
ATCCGTTCGACTGGGGCGACCGCATGCTGGCGCATTTCCAGCAGCGCCGGGTCGATCCGC
GCAGCAAGGTGCTGGTGTTCAGCGATGGGCTCGACATCGCCAAGGTGATGCGGCTGTACG
ACTACTTCCGCGGTCGCTGCCAGGTCGCGTTCGGCGTTGGCACCCACCTGACCAATGACC
TCGGCCCGACGCCGCTCAACATCGTCATCAAGATGGTCCGCTGCAACGGCCAGCCGGTGG
CCAAGCTCAGCGATTCGCCGGGCAAGAGCATGTGCGACGACCCGGGTTACCTGGCCTACC
TGCGCCAGGTGTTCGAATTGCCGCAGCCGGAGTAATACCGGCCTGCAGGGCTTACAGGTA
GTCGACGACCACCAGGTAGGCGCCCTGCAGCGGCTGCTGCTTCGAAGCCTGCACGCTGTA
GCGCTCGGAGAAGGCGATATCGCCGGCGCGCATCGCGCTGGCCGACACCGACAGCTTCTG
GCCCTGGCGCTTGCCGTCACGCAGCGTCGCCGCCTGGCCATCGGCCAGTGCCGTCACGGC
CACCGTCGAACCCTTGGCCGACGGCGGGCAGGCCGCCAGGCTCAGCTCACCCTGGGACAG
GTTCGTCGTGCAGCCCGGCTCGGCGATACGGCCGCTGAAACGGATGCTGCCGCTGCTGGC
CTGGGCCAGCGCACTGACGGACATCAGGGCCACGCACAGCAGAATGGAGTTCCTCATGAC
ACGTTCTCTGGTTCGGTGTGTCCTAGTTAGCGACAGGATCGATCAACCTTTAATAGGACG
ATTCCGAATTTGCTAGGGCCATCACCAAGAAAGAGTGATGCGCATCAAAGAAGCCAAATT
CCCCCTGAAAAATGCCTGTTTCCGCGCGTGCCGAACGCGTCGCGCAATGCGACATCCCCA
GTCGTTTGTAGCGTGACCGGGCCCCGCGTCAAATCCCCCGCACCCCGAGGCTGTGATTTC
GCCTAGCACGTCACATTTAATGCGTCAATGAATTGGCGTTCAGAAAAATAATGAGACTTT
CATCACAGTTGCGCCTATACTTGCGTCACGGATTCAGGGAGAGGTATGTCCGAGTCCGGC
CACAGGTGAGACGCAAGGATGGGTCTTGTTAGCCCGGCAGTGCTCCTTGCTTCCTCCTCT
ACTTCTCATCTCTTCAGTAGGGTTAGGTAAAAGCGAATGCACAAGATGAACCTCATTGCC
GCTCTGATGCTGGCCGCCGCTCCGCTGGCCGCCAACGCCGCCGACGGCACCATCACCTTC
AATGGCAAGGTGACCGACAAGACCTGCACCATCTCGACCCCGGGCGGCAAGGACTTCGCC
GTGACCCTGCCGACCGTGTCCAAGAACACCCTGGCCACCGCCGGTGCCGTTGCGGGCCGT
ACCCCGTTCGCCATCAACCTGACCAAGTGCAGCGCCGGCAACGTCGCCACCTACTTCGAG
CCGGGTTCGACCGTCGACTTCAACAGCGGCCGCCTGGTCAACCAGGCCTCGGCCAACGCT
GCCACCAACGTGCAGCTGCAGCTGCTGGGCTCGAACAACCAGTTCCTGCCGATCAAGGCT
GCCGGCGCTGGCCTGGCGCAGACCAACTCGCAGTGGGTCACCGTCGGCACCGACGGCTCG
GCCGATCTGAACTACTACGCTGAGTACTACGCCACTGCCGCCGCCACCCCGGGCGACGTC
ACCAGCAGCGTCAAGTACACGATCATCTACAACTGATCGTCGTCGTACCCGCACTGGCCG
GCGTACGCGCCGGCCAGTGCTTCGCGGCCCCTGGCCACACCCCTCGAGCGTAGTACTTCC
GATGAAAGCAATCTTTCCCCGGGCGCTGCTGCTGGCAGCGTTCACGCTGCCCTTCTGCCA
GAACGCTCTGGCCGGCGTGGTGGTCAACGGCACGCGAGTGATCTATCCGGCGCAGGCGCG
CGAAGTGACCGTGCAGGTCGACAACGTGGGCGATTCGCCGGCGCTGGTCCAGGCCTGGAT
CGACAGCGGCGACGCCAACCAGACCGCCGACAACAGCGACGCCCCGTTTGTACTGACGCC
GCCGATCGCGCGTGTCGAGCCGGGCCGCAGCCAGGCGCTGCGCGTGATCTTCTCCGGTGC
GCAGCTGCCGACCGACCGTGAGTCGGTGTTCTGGCTCAACGTGCTGGATGTGCCGCCGTC
GCCCGACAACGCCGACAGCGGCGACCAGAATTACCTGCAGGTCGCGTTCCGTTCGCGCCT
GAAACTGTTCTACCGGCCGCAGGGCCTGAAGGGCGTCGCCAACGACGCGCCGGCAGCGTT
GCGCTGGACCCGCACGGGCGATCGCCTGCGGGTGGAAAACCCCAGCCCCTTCCACGTCAC
GCTGGCCGAAGTGCATGCCGTGACCGGCAGCAGCGAGAAGACCGTCGAGGACAAGGGCGC
CATGGTCGCGCCGAAGCAGAGCCTGGAGTTCACCGCACCGGCGGGCTCCGACCAGGTGCG
CTTCATCACCATCAACGATTACGGCGGTCGGGTGGAGCACACGGTCCGCCTCGGCAGTAC
CGGGGGCTGAACGCGCCGCGCCGGCCATGGGCCTGCGCATCCCGCCACCGCCGCCGTGCG
GCGAATTGAAGGAATGTCAGTGTGATCGGAAACAGATTGACATTGTCGATCCACCAGGCG
ATCTGCCTGCTGGTTGCTGGCGTGGCCTGCCCAGGATGGGCGATGGCTGCGCCGGCCAAT
CTCGGCGAACAGGCGCTGATGGCGCAGAGCGGTGCGGCCAATGCGCGTGCACCCGAGTCG
GCCCAGTTCAACTCCAGCTTCCTCTCCGGCCAGGCCAAGCAGGTCGACCTGGCCTCCTTC
ACCAATGGCAACCCGATGGTGGCTGGCACCTACCGTGTCGACGTCTACGTCAACGGTGGC
TGGCAGGGCCGTCGCGATCTGCAGTTCAAGGCCGATGAGCAGGGCCGCGTCGACGCCTGC
CTGCCGCTGCCGATGCTGGAAGAAATGGGTGTGGACAGCGAGGCCGTGCTGCTGCAGCAG
GACCCGACGCTGCCGACCGACACGAACAGCTGCGTGCCGGTACAGCGGCGCATGGCCAAT
GCCTATGGCATCTATGACAGCGGCAACCTGCGCTACGACCTCAGCATCCCGCAGGTGTTC
CTGCGCCGTGAGGCGCGCGGCTACGTCAATCCGTCGCTGTGGGACCGCGGCATCAACGCT
GGCTTCGTCGGCTACAGCTTCAACGCCATCGACAGCGACAGCCGTGTTGAAGGGGGGCAG
CGCAATCGCAGCGCCTACCTCGGCCTCAACGCCGGCCTGAACCTGGGAGGCTGGCAGTTC
CGCCACGATTCCAACCTGACCTGGTCCGAAGGCAACGGCCGCCACTGGCAGAGCATTGCC
ACCTATGCGCAGCGCGGCATCCCGCAGGTGCGCGGCATGCTCACCATTGGTGAGGCCTAC
ACCACGGGCGAGCTGTTCGATTCGATCGGCTACCGGGGTGCCAGCCTGGCCAGCGACGAC
CGCATGCTGCCCGATTCGCTGCGCGGTTACGCGCCGGTCGTGCGCGGTATTGCCGAAACC
AACGCGCGCATCGAAGTGCGCCAGAACCAGCAGCTGATCTACTCCTCCACCGTATCGCCG
GGCAGCTTCGTCATCGACGACCTGTACCCGACCGGCTACGGCGGCGACCTGGAAGTGAGC
GTGATCGAGGCCGACGGCCGCCGCCGCGAATTCAAGGTGCCGTTCGGTTCTGTGCCGCAG
ATGCTGCGCGAAGGCGTGTCGCGCTACTCGCTGACCGCCGGCCAGGTGCGCAACAAGCTG
CTGGCCGATGAGCCGTGGCTGGTGCAGGGTACCTACCAGCGTGGCATCGGCAACCAGTTG
ACCCTGTACGGCGGCAGCGCGCTGAGCGAAGGCTACCTGTCGCTGCTGTACGGTGTCGGC
CTGTCCACGCGCGTCGGTGCCTTCGCTGCCGACGTCACCCATGCACGGACCTCGTTCGAC
CACTACGGCAGCCATACCGGCGCCAGTGTGCGGCTGAGCTACAGCAACATGATCGGCGAG
ACCGGGACCAACCTGACCCTGGCCGCCTACCGCTACTCCACTGAAGGCTTCTACAGCCTG
CAGGACGCGCTGTATGGCCGTGATTCGGACAAGCGCGGCATCGATCCGACCACCCGTGGC
CGTCAGCGCAGCCAGTTCCAGGTAACGCTGAACCAGCCGCTGGGCCGACGTGGCGGTGCG
CTGTACGTGACCGGCTCGGTGCGTGACTTCTACGACCGTTCCGGCACCTCCAAGCAGTAC
CAGGTGGGCTACAACAACGCCTGGCGCTCGGTGAACTACGGCTTCTCGGCGCTGCGCACC
GAAGAAGGCGTGCTCGGCCGTTCCGATACCCAGTACCTGCTGTCGATGAGCGTGCCGCTG
GGCCGGGGCACCCACCCGGTGTCGTTCAGCGCCGACCTTGGCGCGCGCGACCGCGGTGGC
TACGACAACAGCCGCGTCGGCATCACCGGTTCGGCCGGCGTCGACAACAACTTCAGCTAC
GGCGTGGCCCTGTCCGATTCCCGCGAGGGTGGCACCACTGCGGTCGGCAATGCCGAGTAC
CGCAGCCGCTACTCGGCGTTGAACGCCACCTACAGCCACTCGCGTGATTTCCGCCAGGCG
TCGGTCGGTGCCAACGGCAGCGTGGTCGTGCATCCGGGCGGCTTCACCTTCACCCCGCAG
CGCGGCGACACCATGGTGCTGGTCGAAGCGCCGGGCGCGCGCGATGCGATCGTCAGCAAC
GCGCCGGGCCTGCGCGTCGATGGCCGCGGCTACGCCGTGGTGCCGTACGTGTCGCCGTAC
CGCCTCAACACCGTCACCCTCGATCCGCAGGGCATGGCCCACGACGTCGAACTGGAAAGC
ACCAGCCAGTCCATCGCGCCGTTCGCCGGTGCCATCAGCTACCTGCGCTTCGACACCCGC
AAGGGCAACGCGCTGCTGATCCAGGTGCGCAACGCCGATGGCCGCAGCATGCCGTTCGGT
GCGCAGGTCAAGGACGAACAGGGCCAGCCGGTCGGCATGGTCAGCCAGGGCGGCCGCCTG
TACGTGCGCAGCGAGAAGAACCAGGGCCAGTTGCAGGTCGAGTGGGGCGCCGGTGCCGAC
CAGCGCTGCACCATTGATTACCAGGTACCGGCGGGCGCCGATGCGTCCAAGACCGGCTTC
ATCCCGCTGGAGGCAGCATGCCGATGATTTCTTCCCGTGGCCGCCAGGCGCTGGCCGCGC
TGGCCGTACTGGGCGGCGTGCTGCTGGCGCAGCAGGCCAGCGCCGCCTGCCGCATCCAGA
ACAGCTGGTTCATCGCCCAGGACGTGACCATGGACATGGGCCAGATCGTGATCCTGCCCA
GCACCCCGGTCGGCGGCGTGATCAAGGAAATCAGTGAACCGATCACCCAGCAGAACAGCG
TTGCCCGCTGCGATTCCTGGACTGGCGGTCGTTCGATCGGTGAGTACGTCAACGCAGCGC
AGAAGCGCCCCGTGGCCGGCTTCTCGAACGTCTATGAAACCGATGTGGCAGGCGTCGGCA
TCCGCCTGTACCGCGATTCGGGTGCGATCCAGACCTACTACCCGCACTCGATCAACTTCG
GTGGCGGTTCCGTGGTCAGCCTCATCGGTGGCCAGTTCCGCATCCAGCTGATCAAGACCG
CTGCGCAGACCGGTTCGGGCGTGATCGCGCCGAACGGCCGCTTCACCAACTACTACTTCG
ACGGCGATGGCCCCGGGCGCCCGGTACTGACCTCGACGTTCAAGGGCTCGGGCACCACCG
TGGTCAGTCCGACCTGTGAAGTGCAGGCCGGCAGCCGCAACATTGCCGTCGATTTCGGCA
GCGTGCCCAACACCACCTTCACTGGTGTCGGCTCCAAGGCCGTTGATCGCGACTTCGAGA
TCCGCCTGAACTGCCAGGGCAGCAACGTTGCCGCCTACCAGAGCAAGATCGGCATCCGCC
TCGATGCCGACCAGGACAGCTCGAACATGCCGGGCGTGCTGAAGCTGAGCGCGGCCAGCA
ACAGTGCCACCCGCATCGGCATCCAGATGGTCCAGCGCGATGGCAGCACCGAGCGTGAAG
TGCGCTTCGGCCAGACCATCAACGTTGGCACCACCGCGCCGGGTACCAGCGTCATGGCGC
TGCCGCTGCGCGCGCGCTACGTGCAGACCCAGGCCGGTACGGTGGGCGCGGGTGTCGCAA
ACGGCCAGGCCACGTTCACCATCCAGTACGAGTAAGGCCGCCCCGGCGGCTGCCCCTGCT
GCGTTCCGCCGCAACGTCGCCCGGCTCACGGGCGGCGTTGACTGCGTCTTGATCCTGCAA
CGATGAAGATCGATGCCACGACGCGCATACAGACGCCTTAGTGTGATGTATGTCGCGAAT
TTGGAGTTTCCTCATGAGGTGACCGTCTCCTGCCTGCGGGTGCTGGACGGCAACGCCGAA
AGGATCCAGACGTGGCTACTGCTGCTTGCCCCCTTCCGCGCCGGCTTTCGGGAGCGCTCC
GGTGAAGGTCCTGTCGGTGTTCGGCACGCGACCGGAAGCCATCAAGATGGGGCCGCTGGT
GCGCGCCCTGGCACACGCTGCGGATATCGAATCGGTGGTCTGCATCACAGGGCAGCACCG
GGCGATGCTCGACCAGGTGATGGCGCTGTTCGAGATCACCGCCGACCATGACCTCGATGT
CATGGTGCCCAACCAGACCCTCAATGGCCTGTGTTCCAGGCTGTTCGAACGGCTTGACGC
GCTCTACACGCAGGTCCGCCCCGACTACGTGCTGGTGCATGGCGATACCACCACGGCGAT
GACCGCGGCCCTGGCCGCGTTCCATCACCGCATCCCGATCGGCCATGTCGAGGCCGGCCT
GCGCACCGGCGACATCCACCGGCCGTGGCCGGAGGAGATGAACCGGCGGGTGATCGATGT
GGTCGGCCATCAGTTGTATGCACCCACTCCCGGCTCGCGCGCCAACCTGGCCCGTGAGCA
CCTGGGCGGGCAGATCCTGGTCACCGGCAACACCGTCATCGATGCCCTGCAGCAGACCGT
GCAGCGGCTGGATGCCGATCCGGCACTGCGTGCGCAGGCCGACGAACCCTTCCATATGCT
CGACCCCGGCCGCCGGCTGCTGCTGGTCACCGGCCATCGCCGCGAGAGTTTCGGCCAGGG
CTTCGAGGACATCTGCCGTGCGCTGGCCGAGCTGGCACGGCGGCCGGACCTGCAGGTGCT
GTACCCGGTGCACCTCAACCCGAACGTGCAGGGCCCGGTCAATGCCCACCTCGGCAACCT
CGACAACGTGCACCTGGTGCCACCGCAGGATTACCTGCGCTTCGTGCGCCTGATGCAGCG
CGCCGACGTCATCCTCACCGACTCCGGTGGCGTGCAGGAAGAAGCCCCGGCGCTGGCCAA
ACCGGTGCTGGTGATGCGCGATGTCACCGAACGGCCGGAGGCGGTCGAAGCCGGTGTGGT
CACGCTGGTCGGCACCACGCCCTCGCGCATCGTCGATGCGGTCAACGCGGTGTTGGCACG
CCCCCCGCAGCCGGCCCGCTTCGACCCCGATGCCAGCCCGTACGGGGATGGCCGCGCCAG
CGCCCGCATCGTCGCCGCCCTGCGCGGTGCGCCCCTTCCCGAATTCTCGCCCGGCGTCCG
CAGCAGCGGCGCCGTCCACCCCATCCACGCGAAGTGACGCCATGACCCAGACCGGCCGCT
CTTCCCTGTTTGCATCCGCCGCTGCGTTCGTCCTGTCGGGCGTGGTTGGCAGTGCCCATG
CCGCCGACAGCGTCGCCGGCCAGTTCACCGAATGGAGCAGCGACAGCACGGTGAACCGGC
AGATGACCCTGCGCGAACTCGGTTTCCGCCAGCCACTGGTGCTGAGCGGGCAGGAGAGCC
AGCGCGAGGTCTACCTGCCGGTGCCGGCCGGTGTGGCCACCCGCGACGCGCAGCTGCAGC
TGGATGGGCGCTATGTGCGCGGCCACGCCGGGCGCACCTCGGGCCTGTGGTCGGTCGATG
GCGACCCGATCGCGGCGCGTTCGATCACCGATGCCCAGGGCGATGCCAGCCAGCTGCTGG
CCATCGATGGCGAACCCCGCCAGAGCGGCTTCGTACGGGTCGGCGTCGGCTGGTGGTCGA
TCGTGTCCGATTACCAGTGCGCCGACCAGAGTGCGCCGGCCAATGTGCTGCGGCTGTCGC
CGGACTCGCGTTTCAGCTACCGCTTCGACGGCCGCGCCGTGGATACCGTTGCCAAGGCGT
GGGGGGCGCTGCCACCGCGGGTGCGCCTGCTGGTGGATGGCAAGGCGCTGCAGGCACCGG
CCTACGATGCGGCCTGGCGCATCGGTACCGCGTTGCAGGCCGGGGGCAAACAGGTGCAGG
TGGTGGCCCTGCCCAAGGTCGGTGACAGCGTTGACCTCGCCGGTATCAGCATCCCGGCCA
GCCTGCAGGGCGTGCCGGCCTACGCCGCGCTGGCCACGGGTGAGCGCGCGCATGCGATCA
GGGATCTGGCCGAAGTCGGCGCGCTGCTGTCATTGCGCGACAGCGGGCCGTTGGCCGCCG
ATGTGATGATCGGCAGCGATGCACTGCGCGCCGGCGTGCGTGCGGCGCTGGATGCGCTGG
CCGTACAGGTCGGCGCGGCGGGGGCCGATGCGGGCACCGCGTTCGCCGCGTGGCGCGGTA
CCGACATGGGCGGCCTGGAAAAGCCCGCCGCCAACGCGTCGGTCAGCGTGGTGGCCGTGG
CCGGGCGTCCGACGCTGGTGGTCGACCCGGCGGCGGCGGGCAAGGTCGCCGGGCTGCTCG
CCGAGCAGTGGCGCAGCTATGCACTGGGCCGAAGCCTGCAGGTCAGTGCAGCGGGCACGC
CCAGACTGGACGGTGACCAGGTACTGCTGAGCCGGCTCGGCAACATCGCTGGCACCATGG
ATGTGGTGACCCGCGCCGACCGCAGCGCCAGCTTCGACCTCGGCGCACTGTCGGCCGATG
GCCGCCTGCCTGAGCAGGTGGTGATCGATGTCTCGGCGGCCCCCAACGCGGCCGGGCAGG
GCGCGGTCGCCACGATCTACCTCAACGATTACCTGCTGGGTGGCAAGCTGCTGTCGGCCA
ACGGCCAGCCGCAACGGCTGGTGGCCAAGGTGCCGGCCTACGCGCTGTCGGCACGCAACG
AGATCCGTGTCAGCTTCCTGCGCCAGCCGGCGCGTCCCTACTGCCACGATCCGGCCACGG
GCTATCCGGTCTCGATCCTGCCCAGCAGCCACCTGACCTTGGCCAAGCGTTCGCTGGGCA
GTGACTTCGTGGGTGCCAGCAGCCAGCTGTCGCGCGGCAACCAAGTGTTCGTGCCCGGCA
CCTGGCTGCAGGATGCGCCGGCCTCGCTGGGCAAGGTCATCGCGGTGACCAGCGCAGTGG
GCGCATCGCCGGAGGCATCGGAACTGAAGGTGGTCGAAGCCGGTGCCGTGGTCAGCCCGG
GCGCGCCGTGGCTGGCGTTCGGCGTGGCGCCATCCGGTGTCGATGTGGCCGGCCTGAAGG
ATGGCCACCTGCTGATCGGCGGCAAGCCGCAACCGCTGCTGGATGTGAGCGGGCTGGATC
GTGCCGCGGTGGTGCAGGTGGGGTCGTCCGGTGGCCAGCTGGGCGTTGTTTACAGCGACC
TCGGTGCGCAGTCACCGCCGTTCGGCGCCCCATTCCGTTTGCTGCGGGGCGATCTCGCCG
TGCTCGACGGCAGTGATGCCGTGCGCGAATTCGACCGCCAGGATCCCTACGGCACGCGTA
TCGCGCAGGATGGCAACCCGCAATCGAAGTGGGAACGGCACATGGTCTGGCTGCTGCTGC
TGGTCGGCGTGATCGTGTTCGCGCTGCTGGCCGCCCGCGTCACCCAGGTGCGCCGCCGCA
AGTCCGCCAACACAGGGCACTGATCCACCGTGGACGGTCTGTTCTGGAACATCCAGCTGG
CCAACTACTACGCCGCCCTGGAAACCACGGCGGCGGCGGTGGCCGTGCTGATCCTGATCT
CCAGCCTCGATGACCTGTTCATCGATGTCTGGTACTGGGTACGCGAGAGCTGGCGCGCGC
TCACGATCAAGCGCCGCGATGCCTACCGGCCGCTGACCCAGGACGACCTGCTGCAGCGCC
CGCAGCAGCCGCTGGCGATCATGGTGCCGGCGTGGATGGAGTACGACGTCATCGCGCAGA
TGGTGGAGAACATGATCAACGTGCTCGATTACCGCGAGTACGTCGTGTTCGTCGGCACCT
ATCCCAACGACCAGCAGACCATCGATGAGGTCGAGCGCATGCGTCGCCGCTACAAGCGCC
TGCGCCGCGTGGAAGTGCCGCACGACGGGCCGACCAGCAAGGCCGACTGCCTGAACTGGC
TGATCCTGGCGATCTTCGACTACGAGAAGCGCCACGACATCGAGTTCGCCGGGGTGATCC
TGCACGATAGCGAGGACGTGCTGCATCCGATGGAACTGCGCTTCTACAACTACCTGCTGC
CGCGCAAGGACATGATCCAGCTGCCGGTCACCTCGCTGGACCGCGAGTGGTATGAGCTGG
TTGCCGGTGTCTACATGGACGAATTCGCCGAATGGCACGCCAAGGATCTGGTCGTGCGTG
AAAGTGTTTCCGGCATGGTGCCATCGGCGGGCGTCGGTACCTGCTTTTCGCGGCGCGCGC
TGCTGGCGCTGAGCGCGCAGACCGACAACCAGCCCTTCAACACCGACAGCCTCACCGAGG
ACTATGACGTCGGTGCGCGGTTGGCGGCGATGGGCATGCAGTCGATCTTCGCCCGCTTCC
CGGTGCAGTTCCGCGTGCGTCGCCCGTCCTGGTTCGGCTGGGGGCCGGTGCGCGAGCGCA
CCCAGCAGATGGCGCTGTGCGTGCGCGAGTACTTCCCCGACAACTTCCGTGCCTCGTACC
GGCAGAAGGCGCGCTGGGTGCTGGGCATCGGCCTGCAGAGCTGGGAGTCGCTGGGCTGGC
GCGGCTCGCTGGCCACCAAGTACCTGCTGGCGCGCGACCGCAAGGGCATCATCACCTCGT
TCGTCAGCATCATTGCCTACCTCATCTTCCTGCAGCTGCTGCTGTTCTGGCTGCTGAAGA
TGTCCGGGGTGTGGACGATGCAGTTTCCCAGCGTGTTCCAGGCCGGCACCTGGCAGATGA
CGGTGGCGCTGCTGACCACCGCAGCGCTGGCCACCCGCGTCGTGCAGCGCTTCTATTTCG
TCAACCGGCTGTACGGCTGGGAGCATGCCTTGATGTCGATCCCGCGGATGGTGGTCGGCA
ACATGATCAACTTCATGGCCACCGCCCGCGCGTGGAAGGTGTTCCTGGCCTACCTGCTGT
TCGGCAAGCGCATGGTCTGGGACAAGACCATGCACGACTTCCCGGACGCGGCGCAGCTGG
TGCAGACGCGCAAGCAGCTCGGCGAACTGTTGACCACCTGGCAGGCGGTGGAGCCGGAGC
GCCTGCAGCAGGCACTGGAGCAGCAGCAGGCAGGTCGCCAGCAACCGCTGGGCCGCATCC
TGCTCACCCAGGGCTGGTTGGATGATGAAACGCTGGCCGAGGCCATCGCCTTCCAGGGTG
ACCTGCCACGCGCGGTGATCGACGTGGACTACCTGCGCGCCTGCCAGTTCCCGATCAGTG
CCGATGCCTGCGTGCAATGGCGCATGCTGCCGCTGCCGCCGCGCCAGGAAGGCACCCTGC
GGCTGGCCGTGGCCAGCCCGCTGCCCGAAGACGCGTTGGCCCTGCTGAAGCAGGAAACGC
GCAGCAACCACATTGAACAGAGCATCGCCCGCGAAAGCGAGATCAACGCCGGCCTGCGGC
TGATCGGTGGCGACCGGCAATGGCAGCTGGACACCGTGCCCCTGCTGGGCGACCTGCTGG
TGGAAATGCGCCTGATCGACCACGCACGCTTCGAGATCGCACTGGACGACTACATGCCGC
AGCGCGACGGCCGCATCGGCGACTACCTGGTCAAGCAGGGCATCACCACCGAAGAGGCCG
TGGCCCAGGCCATGCAGGAGCAGCGCCGGCGTGCGGCCACGCTGCAGTCACCGCCTCCCG
GAGCCTTGCCGGCATGAAGACCACGCTGCTGTCCACCGTCATCACCGTGGCATTGGCCAC
GGCCGCCGCGCCGGTGCTGGCACAGACCGATGCAGCACTGCCGTTGTCCGGTGCGGCCTA
CCGCGTCGCCGAGCAGGCGTTTGCCGCCTATGAGCGCGGTGACTACCCTGCGGCTTACCG
GCAGTCCACCGAAGCGATCCGGCTGCGCCCGGACGTGGTGCGGCTGCGCCTGTTGCAGAT
CTACGCGCTGCAGAAACTGGGCCGGCCGGCGGAGGCCCAGCAGCAGGCACGTCGTGCACT
GGATGCGGGGTTGAAGGATCCGGCGTTGCCGGCGCTGGCCGCTGCCACCGCTGCGCGCAG
CACGCCTCCGGATGCCAGGAGCGGGCGCGCACCCTCCCCACCGCGCGTGGCTGGCAGCGG
CGCAGACCGCGCCAGGCAGCAGGCCTACGCGCTGGCCACCGACGCCTACGCCGCTTATGA
CGCCGGGCGGATGGGAGAGGCAGCCAGCAAGGCCGAGCAGGCCTTCCGGCAGCAGCCAAC
GCAGGGCGCCTGGGCGATGCTGTGGGTGGCCGCGCTGGAGGCACAGCAGCAGCCCGAACA
GGCCGACGCCGCCATTGCCACCGCGCTGCAGCTGGGCGCGCCGAATGTCGAGGCATTGCG
CGCACAGCGCGTGGCGCTGGATCGACAGCGTGCGCTGCTGCAGGCCCAGAAGGCGTACCG
GTCGCTGTCCACGCAGGATGATGCCGCGGCCGTTGCGCAGGCACGTGCCGCTGTCGAGCT
GGCACCGGAGGTGGCGACGTACCGGTTGCTGCTGATTACCGCGCAGCTGCAGCAGGGGCA
GCTGGCCGACGCCGAGCGCAGTGCCGACCAGGCGTTGCAGGCCGACGGCCAGGATCTCAA
TGCGCGGGTGATGCGCGGCTACCTGCGCCAGCGCCAGGGCAACAGCCTGCTCGCCAACGA
GGACTTCGACGCCGCGCTCGCCATGCCGGGCTCAACGACGCAGCAGCGCAACGTGCGCCT
GCTGGCGGTGGATGCGGCCCTGGCCGCTGGGGATCGCGCACGTGCGGCTGCACTGCTGGC
GCCGCTGCGCGCGGCATTGCCAGCAGATGCCAGCGATGCACGCGCGCAGCAGCTGCTGCA
GCAGGGCATCGAGCAGCGCGCCAAGGCGGTCCGTTCCAGTCGCGAGCGTCCGCGCATGAG
CGCGCAGACCTATCCGGCGCCGTTCCAGCACTGCCAGTCTGGCGACAGCGGCAACCGTTG
CGAGTTGATGCCGGCCGACCTGCAGGGCGACGGTGGTGCCGCACAGCGTGCCTACGCGGC
CTACGCGCGCCGGGACTATGCCGAGGCCATCGGCGAGGCGCGGCAGGCCGTGCAGCTCGC
ACCGGACGACGCGAGCCTGCAGGGGCTGCTGACCACCACGCTGGCGGCAGGCAACCGCAG
CCAGCAGGACGAAGCACGGCAGCGCCTGGATGCGGCGCTGGCACAGCGCCCTGACGATGC
GGAGGCGCTGATGCAGCGCGGCTACCTCAACCAGAAGGCGCACGAGCCGGCGCGCGCACT
GGCCGACTTCCGTGCCGCCGAGGCCACCGGCAGGGCACCAAAGGGCGTGGTGCTTGACCA
GGCCTACGCCAGCGCGGCCAACGGCGATCACCCGCAGGCGGTGACCCTGCTGCGGACGGC
CATTGATCGTGCCGATGCCGGTGAGCTGCGACTGGATGCGCACCAGCGCCACAACGTGCG
CAATGCCATCGCCAACTATTCGCGCGAGTGGGGCGTGATCGCCTCGGCCGGCTTCCGTAG
CGCGCGCCAGGCGGCGACCAATGTCGGCGGCGCGGCGATCAGTACGCCGGGTGATTCGGT
GTTCAGCACGCTTGAAGCGTTCTGGCGCCCGCCGGCTTTCAATGACCAGCACGGCACGCT
GGAGCTTTACGCGCGGCTGCTCAACACCCTGTACGACCAGGGTGGCACCTACGAGTCGAT
CCGCGCCGTGGACCCGTGCACCGGCGAATCGACGCCCGATGCACGCGCACGCGCCGAACG
GCTCAGCCGCTCGCGGTCCACCACCGGCTGGCCGTCCACCATCGCCTCGTTCGGCCTGCG
CTACGCCTTCGGCCAGACCGGCCTGAGCGCCGGCATCGAGCGTCGCCAGTTCCTCGGCAG
CGCCACCCGCACGGGCGATGTCTACCCCGCTTCGGCGGTCGTGCAATGCAGCCTGCAGCT
GGCCCGCAACCCGCCACTGGAAGCCAGCACACTGGCCCGCTACCGCCTGGCCAGCGGTTC
CGGTGGCTGGATGTCCTACCTGACCTACGGCTATTACCACGGCACCGACCTGCGCACCGA
CGTCAACCAGTGGTGGATGGTCAGTGGCTACGCGCAGGGCGGTTACACGTGGGATGACAA
CAGCGCGCATTTCACCCTCGACGCACTCGATGCCAATGGCACGCCGGTGCGCCGGGTGGG
CGATGCCAACGGGCGCCTGCATCGCGAACAGTGGTTCGCTGCCGGTGAACTGCGTGCCGG
CCGCAGCTTCCGCTTTGGTGCCGGGCAGACCCACTGGGTGGTCACGCCGTATGTGGTGGT
GGGGGCGGACTGGCTGGACCAGCGCTCGCGCGTGCGCGACATCCGCTACCCGCTGTTCCC
GGCGCAGTCGTTCGCACTCAACGATACGCAGCGCAGCTGGTCACTCGGCGCAGGGCCGGG
CGTGGGCGTGCGCTACTGGTTCCGCGAAGACCACTACAACACGCCGCGTTCCTACCTGGA
CCTGACCGTGCAGTACCGCTTCGCGATCGGCGGCGGTGATACGCAGCGCGCCAAGGGCCT
GTTCGCGACCGCCATCCTCTCCTACTGAGGCAGGCCCCAACGTCGTCGCAGCGCCGCGGC
CTGCGGCGTGTCCTGGGTCAGCCACGGCTCCAGTGCATAGACCAGCACGTGCTGCGCACC
GCTGTCGTGCGCCCACGCCAGCTGCCGCTGGATGCGCGCGGCATCTGCGGTTTCGCCCTT
GAACGCGCCGCCGTCGGCGGGGCTGCCGGGCAGTTCGCGGAACAGTTCGACGATCGCATC
GAACCCGATGCCCTGTGCCCGGAAATGGCCGAGCAGCGGTTGCAGCTGCTGCACGTTGCC
GGCGCCGGCCACCCCCACGCCGTCCTGCACCATCGGCCGCAGCGCGGCCCGTGCCAGCAC
CGCCTGCCACAGCGCGACCAGGTCGCCGTCGGTCTGCAGGCGGCTGAAGTAGCAGGAGAT
CGCACAGTCACCGCCGCGCGCGCTGGCGGCCTGCGCCAGCCCGTGCAGCCACTGCGCCAG
CCATTGCTGGCGGGCCGGATCGGCCCAGTGGAACTGCTCCAGTTCGTAGGGCAGGTACCA
GCCGCCGAAGGCGGGCTGCTGCGCCCACGGCGCCTGTGCCAACCAGCTGCGCGCGTGCGC
CAGGCTGTCGGCCAGGAACGCCTGCAGCGTGGCGTCGTCGGCGCCGATGGCCTGCCACCA
GCGTTGCTGGAAGGGCAGGCCAACGCGGATGCGGATGTCGTTCTCGCTGGCGGCGGTGAA
CAGCTGCTGCAGGTTGCTGTCCGGCAGCGACCAGTCGCCATCGCTGCCACCGACGATGCC
GGTCCACTGCAGCACCAGCTGCCGGCAGCCCAGCGCGTGGGCAAGCTTCAACGAACGTTG
CCAGTCGGCCGGGCCCCACTGCAGATGGCTGCGCCAGGGCTGCAGGAAGGTGCCATCCAC
CTGCACCGGCAGTGAACAGCCGGGCAGGGTGGCGAGCGTAGCGGCCAACGGCGCCAGCAC
TGCCGCGCGCAGCAACCGGCGGCGCAACGGCGAAGACGGATCCGTGGGAAGGTCGGGCCG
AACCATGCCCGCATCATCCCAGAGCACCGTGGGTGGGAGGTGAACCCCGCGCCGGGTGGT
GCCGGCCGCTGGCCGGCATCGTGCCCCGGGTGGCAGGTGAATCACCATCCGGTAGTGCCG
GCCGCTGGCCGGCATCGCGCCCCGATTATTCCAACGCGTAGCGCAGCGCGAACAGCACCG
CCACCAGCCACACCGCCGGATGCACCTCGCGCCAGCGCCCGGTGCCGGCCTTCAGCGCGG
CATACGCAATGAAGCCGAACGCCAGGCCGTTGGCAATCGAATAGGTGAAAGGCATCGCCA
GCGCACACAGGGCGGCCGGCACCGATTCGGTCAGGTCGCTCCAGTCCACGTCCACCAGTT
CGCGCAGCATCAGGCCGGCCACGAACAGCAGCGCCGGTGCGGTGGCATAGCCGGGCACCA
TCGCCGCCAGCGGCGAGAACAGCAGTGCGGCCAGGAACAGTGCCGACACCACCAGTGCAG
TCAGGCCGGTGCGGCCGCCCACCTGCACGCCCGAGGCGCTTTCAGCGAACGCGGTGGTGC
TGCTGGTGCCCAGCAGCGAACCGGCCACGATCGCCGTGCTATCGGCCAGCAGGGCGCGGC
CGAAACGCTTCTGCGCGCCCGGCAGCTTCAGCAGTCCGGCGCGACCGACCACGCCATACA
GGGTGCCGGTGGCATCGAACACTTCCACCAGCACGAACACCAGCACCACCTGCAGCAACA
CGGCGATCGGCGCGCCACCGTTGTGGTGCAGCAGGCCCGGCAGGTCCAGCTGCAGGAAGG
TCGGCGCCAGGCTCGGCGGCAGCGAGACCAGGCCCTGGTACTGCACGTCGCCCAATGCCC
AGCCCGCGCCGGTCACCGCCAGGATCCCGATCAGGATCGCGCCACGGATACGGCGCGCTT
CCAGCACCGCGATCAGCAGGAAGCCGGCCAGTGCCAGCAGCGGCGGCGCCGTATTCAACG
GGCCCAGCGCCACCAGCGTGTCTTCATTGCCGACGATCACGCCGGACTTCTGCAGCGCGA
TGATCGCCAGGAACAGGCCGATGCCGGCCACGATCGCCGAGCGCAGCGACGAAGGAATGC
CCGACACCAGCCACGCCCGCACACCGGTCAGCGACAGCACCAGGAACACCAGGCCGGAGA
TGAATACCGCGCCCAGTGCCTGCTGCCACGGCAGGCCGGCGGCACCGACCACGGTGAAGG
CGAAGAACGCGTTCAGGCCCATGCCCGGTGCCATGCCGACCGGGAAGTTGGCCGCCAGCG
CCATCACCGCCGAACCCAGCGCAGCGGCCAGGCAGGTGGCCACGAACACCGCACCCGCAT
CCATGCCGGTGGTGCCGAGGATTTCCGGGTTGACGAAGACGATGTAGGACATCGTCAGGA
AGGTGGTGACACCGGCCAGCAGCTCGGTGCGCACGGTGGTGCCGTGCTGCTGCAGCTGGA
ACAGGCGTTCGAACAGGGACATGGGGCGTCTCGCAACAATAAGGTGTCACGACCAACGGT
CGTGACCTACCCGAATGCAGAACGGCCGCGCAGAGCGCGGCCGTTCTTCCTTTCTTACTT
CAGCGCCTTGAAGCGCAGGCGCTTCGGCGCGGCATCGTCGCCCATGCGACGCTTCTTGTC
TTCCTCGTACTCGCGGTAGTTGCCCTGGAAGAACTCCACGTGCGAGTCGCCTTCGAAAGC
GATGATGTGCGTGGCGATGCGGTCCAGGAACCAGCGGTCGTGCGAGATCACGAAGGTGTT
GCCCGGGAACTCCAGCAGCGCGTCTTCCAGCGCACGCAGCGTTTCGATGTCCAGGTCGTT
GGACGGTTCGTCGAGCAGCAGCACGTTGCCGCCCTGCAGCAGGGTCTTGGCCATGTGCAG
GCGGCCACGCTCACCACCGGACAGCGAGCCGACCATCTTCTGCTGGTCCTGGCCCTTGAA
GTTGAAGCGGCCGATGTAGGCGCGCGACTGGATCTCGATGCCGTTGATGTTGAGGATGTC
CAGGCCACCGGCGATTTCCTGGAAGACGTTGTGGTTGCCTTCCAGCTTGTCGCGGCTCTG
GTCCACGTAGGACAGCTGCACGGTCGGGCCGATCACGATCTCGCCCGAATCCGGCTTCTC
CTGCCCGGTGATCATCTTGAACAGCGTCGACTTGCCGGCGCCGTTCGGGCCGATGATGCC
GACGATCGCGCCCGGCGGAATCAGCATCGACAGGTTGTCGATCAGCAGGCGGTCGCCGAA
CTTCTTGGAGACGTTCTTGAACTCCATCACCATGTTGCCCAGGCGCTCGCCCGGCGGGAT
GAAGATTTCGTTGGTCTCGTTGCGCTTCTGGTAATCCTGCGACTGCAGCTCTTCCAGGCG
GGCCAGACGGGCCTTGCCCTTGGAGCGGCCGCCCTTGGCGTTCTGGCGCGACCACTCCAG
TTCCTTCTGGATCGCCTTCTGGCGGGCCTTTTCCTGGTTCTCTTCCTGCTTCAGGCGCTC
ATCCTTCTGCACCAGCCATTCGGTGTAGTTGCCCTTCCACGGAATGCCGCGGCCGCGGTC
CAGTTCCAGGATCCACTCGGCGGCGTTGTCCAGGAAGTAGCGATCGTGGGTGACGGCCAC
CACGGTGCCGGTATAGCGCGCCAGGAACTGTTCCAGCCATTCCACCGACTCGGCGTCGAG
GTGGTTGGTCGGTTCGTCGAGCAGCAGCATGTCCGGCTTCTGCAGCAGCAGGCGGCACAG
TGCGACGCGGCGCTTTTCACCGCCGGACAGGTTGGCGATCTTGGCATCCCACGGCGGCAG
GCGCAGCGCATCGGCAGCCACGTCCAGCTGGTTTTCCAGGGTGTGCGCGTCGCCGGCGGC
CAGGATCGCCTCGAGGCGCTCCTGTTCCTTGGCCAGCGCGTCGAAGTCGGCGCCTTCCTC
GGCGTAGGCGGCGTACACCGCCTCCAGCGCGGCCTGGGCCTGCAGCACTTCGCCCACGCC
TTCCTCGACCGACTCGCGCACGGTCTTGTTCGGGTCCAGTTCCGGTTCCTGCGCCAGGTA
ACCGACCTTGATGCCGGGCTGCGGGCGGGCTTCACCCTCGAAATCGGTGTCCACGCCGGC
CATGATCTTCAGCACGGTGGACTTGCCGGCGCCGTTCAGGCCCAGCAGGCCGATCTTCGC
GCCCGGGAAGAAGGACAGGGAAATGTCCTTGATGATCTGCCGCTTGGGCGGGACCACCTT
GGACACGCGGTTCATGGTGTAGATGTATTGCGAGGACATGCGGTCTCCGTAGGCGCGGCC
CTGCGCCCGACCCGTCACGGGAACATCCCGTTGCGGCAGCGGGCACAGACTGGAATGGAA
TACCGCCAATTATAGCCGGAACCGGTTCCGGCCCGCGCCCGGCCGGAGCCGCGCAGGCTG
GCCGTGGCCTGAATACTCCGTCACAGTCCTGCAGCGGGAAGCGTTTCCAGCCGGAAACGG
TTCAGATCGGTTGCGCAATATGGGCTCACCACCCACCCAAGCAGAGGTCTGACATGCGCA
TCAATCGAGTAATGGCCGGCGCCGTGGCCTCTGTGCTGGCGCTGGGCGCCGTGACCCCGG
CCTTCGCCGACAACGACCATCGCCGCGACCACGACCGCCGCGAGTGGCGCGAGGATCGCC
GTGAGTGGCGCCAGGACCGCCGCGACTGGGAGCGCGACCGCCGCGAGGCCCGGCGCGACT
GGGAACGCGACCGCCGCGACTGGCACCGTGACCATGATCGCTACTACCGCCCGGCACCGC
CGCGCGTGGTCTATCGCCCGGCCTATGGCCCGGGCTATGGCTGGAAGGTCGGCCACCGCT
ACCGCGACTACTACCGCGGCCCGGTCTACGTGGTGAACGACTACCCGCGCTACAACCTGC
GCCGCCCGCCGTACGGCCATCAGTGGATTCGGGATGATCGCGGCAACATGCTGCTGGTGG
CCATCGCCACCGGTGTGATCGCCCAGTACGTGCTCAGTCGCTGAGGATCGCGGCCGGGGT
CGGATCCCTTCCCAACGGAAAGGGCTCTGACCCTTGCGCTGATGGGGTCGGATCCCTTTC
CAACGGAAAGGGCTCTGACCCCACAACTATCGATCGAAACCATACGGGGCCGGATTCCTT
CGGGGATGCCGGCCCCGTCCGTTTCGGCCCCAGCGGGCCAGTGCGGAGCTACAATCGAGG
GCTGAGCCGTACCCCTTTTCCCTGCCTGCTGGAGTACCCGATGTTCCCGCGTGACGTCCG
CATCGAATCCTACGATCCCGAACTGGCCAAGGCCATCGCCGCTGAGACCCAGCGCCAGGA
AGACCACGTCGAGCTGATCGCCAGCGAGAACTACACCAGCCCGGCGGTGATGGAAGCCCA
GGGCAGCCAGCTGACCAACAAGTACGCCGAAGGCTACCCGGGCAAGCGCTACTACGGTGG
CTGCGAATACGTGGACATCGCCGAGCAGCTGGCGATCGACCGCCTGAAGCAGCTGTTCGA
TGCGGACTATGCCAACGTGCAGCCGCACAGCGGTTCGCAGGCCAACCAGGCCGTGTACTT
CGCCCTGCTGCAGCCGGGTGACACCATCCTCGGCATGAGCCTGGCCCACGGCGGCCACCT
CACCCACGGCGCCAAGGTCAATGCCTCGGGCAAGCTGTTCAACGCCGTGCAGTACGGCGT
CAACGACCAGGGCCTGATCGATTACGACGAAGTCGAGCGGCTGGCCCTGGAGCACAAGCC
GAAGATGGTCGTGGCCGGCTTCTCGGCCTACTCGCAGGTGATCGACTGGGCGCGCTTCCG
CGCCATCGCCGACAAGGTCGGCGCCTACCTGTTCGTCGACATGGCCCACGTCGCCGGCCT
GGTCGCCGCAGGCGTCTACCCGAGCCCGCTGGAGCACGCCCACGTGGTCACCTCGACCAC
CCACAAGACCCTGCGCGGCCCGCGCGGCGGCATCATCATCGCCAAGGGCGCCGACGAAGA
CCTGGTCAAGAAGCTGCAGTCGATCGTGTTCCCGGGCATCCAGGGCGGTCCGCTGATGCA
CGTCATCGCCGGCAAGGCCGTGGCCTTCAAGGAAGCGCTGGAGCCGGGCTTCAAGGCCTA
CCAGCAGCAGGTGGTGAAGAACGCCCAGGCGATGGCCAACACGCTGATCGCGCGTGGCTA
CAAGATCGTCTCCGGCGGCACCCAGAACCACCTGATGCTGGTGGACATGATCGGCAAGGA
CGTGTCCGGCAAGGACGCGGAAGCCGCGCTGGGCAAGGCCCACATCACCGTCAACAAGAA
CTCGGTGCCGAACGACCCGCGTTCGCCGTTCGTGACCTCGGGCCTGCGCCTGGGTACGCC
GGCGGTGACCACCCGTGGCTACGTCGAACAGGACTGCGTGGATCTGGCCAACTGGATCGC
CGACGTGCTCGACGCACCGAACGATGACGCGGTCATCGCCCGCGTGCGCGACGCCGTCAG
CGCGCAGTGCCGCAAGTACCCGGTCTACGGCTGATCGGAGAGTGGGGGCAGAGCCCTTTC
CTGGCGGAAAGGGATCCGACCCCGCCTTCCGGATCGACGCAGGGGTCGGATCCCTTCCCG
CAGGGAAGGGCTCTGACCCCGTCATCAGGAATCCCGCGCATGGATGAGCGCCGCCTCAAG
TACCTGTACATCGCACTGGCGGTGCTGTTCGGCCTGCCCAGCCTGTTCTTCGGCGGTGCC
GGCGCCTGCATCGCCGTGGTCATGGGGGTGATCGGGCTGGTCTCGCTGGACGCGGACAAC
CTGTGGTTTGCCGCCGGCATGCTCGCGTGGGGATCGTGCGGGATCGCCGGCCTCGTGGCC
TGGGTCGCACTCAGCATCGTCTGGCTGCGCGATGGTTCACGCGGGCTGCACATGGCATCA
CGCCGCTGGTGGCTGCTGTTGGGCCTGGGCGTGCTGGCAGGCCTGCCCTTGCTGGCGATG
GCGCTGTATTACTTCGCCGAGCTGGGTTCGTCCGTGCTCAGCGGGCTGTTCGCCGGGCCG
TCCCTGTTGGTGCCCACCGGTACGTTGATCCTCCTGCGGCTGCGTGCTGACGCCCTGGGC
GAGCCATCCGGCCCGGCGCGATCAGAGGAGTAGGCCCGCGTGGATGAGCGCCACCTCAAG
TACCTGTACACCGCGCTGGCGGTGCTGTTTGGCCTGCCCAGCCTGGTGATGGGCGGCGCG
GCGGCGACGATGCTGCTGCTGATGGGGCTGGGCCAGTTCGGTCATGGCACGCTGGCCTCG
GTGACGGTGATGCCGCTGTGGGGCCTGGCCGGCATTGCCGGTTGCCTGGCCTGGTTGTGG
CTCAGCGCGGGTTTTCTGCTGCAGGGGCGTGCCGGGCTGCACGTGCACCGCCTCTGGTGG
TGGATGCTGCTGGCGGGCGGTCTCGCCGCCTTGCTCCCGCTGGGGCTGGCGCTGTGGTGG
GGCATCGCCGTGCATGCCGAAGGCATCGGCTTGTTGCTGCTGGGCCCGTCGATGCTGGTG
CCGGCTGCGATGCTGGTGTGGATCAAACGCCGCGCATGACGTGGCCCATGGAAGGAAATC
GAACGCATGGATGAGCGTCTGCACAAACGCTGGATGGCGATCGCCGGCCTGCTGGTGGGC
CTGCCCACCGTGGCGGCAGGCGGCACGGGTGCCGTGCTGGGGCTGATGGTCGTATGGGAC
GGCAAGTACCTGACGGGCGACGAGCACACGTGGTTGCTGCTGTGGTCGTCGGCTGGAATC
ATCGGCCTGCTGTCGTGGTTGTGGCTGAGCGGCCTGTTCCTGTGGCGCGGTGTTGCCGGC
CTGCGCCAATCACCGGTTGTCGCCTGGGTCGGCCTTGCGCTGGGGGTGCTGGCCGCGTTG
GCCGTGGTCGCCGCCGCGTTGTACTTCACCTTCAAGCATGGGGAAATCTCGACCCTGGCC
TTCCTTGGGTTCGGCCCGCCGCTGCTGGTGATGGCCGGGCACCTGGCGTGGCTGCGCTGG
GCACGCGCGGCCCCGGTGCCGTCGGCACCTGGTTGAACGTCTGGTCCTGCTGACCTCACT
GGACGCTCTGGTTGGCCGAAATGCAGGTACTTCCGCGCAGACAGCATTTGCCGCTGCGCC
CTTTCTCAGGTACCTTTGCGACGCTGCCATGACCGTGGCAATAGGTACTTTCCTGAGCCA
GGCGTTCCATGCACTGCCCCTTCTGCCAACATGCCGATACCCGGGTCATCGACTCGCGCG
TCTCTGAAGACGGCGCGACGATCCGTCGTCGGCGTGAATGTGAAGCCTGCGGCGAGCGCT
TCAGCACCCTGGAAACGGTCGAACTGAAGCTGCCGGCCATCGTCAAGAGCGATGGCACCC
GCGAGGCGTTCGACCAGCGCAAGGTCCGCGCTGGCTTCGACCGCGCGCTGCAGAAGCGTG
CGGTGGCCGAAGACAAGATCGAAGCAGCGGTGCGTGCGGTGGTTCACCAGCTGCGCATCA
GCGGCGAGCGCGAAGTGCCCTCGATCAAGGTCGGCGAGTTCGTGATGAACGAACTGCGCA
AGCTCGATCATGTCGGCTACGTGCGCTTCGCTTCGGTCTACCGCAGCTTCGAGGACGTGG
CCGATTTCCGCGAGGAGATCGAGAAGCTCGAGCGCGACCTGCCGTCCAGTACCGAACAGC
TGCAGCTGCTGGGCGATGTGATCGCCCTGACCAAGAAGAAGAAGGGCTGACTGCCTCTGC
CTTGGGGGTGCCAACCTTGGTGGGCACCGGTGGCCGCATTCACTGGTGGGTGCCAACCGT
TGGTTGGCACTGACGGCATGGATCAACACCGGCGGCGTTACCATGGCTGCATGACCACTT
CGTTCTCCGTCCTCGACCACCTGCACATGGCCAACGCGCTGCGCCTGGCCGAGCGCGCTG
CCTATACCACCCGCCCCAACCCGATGGTCGGCTGCGTGATCGCCCATGGCGAACGCGTGG
TCGGGCAGGGCTGGCACCAGCGCGCCGGTGGCCCGCATGCGGAAGTGTTCGCCCTGCGCG
AGGCCGGCACCGAAGCACGCGGTGCCACCGCCTACGTCACCCTGGAACCCTGCGCCCACT
ACGGGCGCACGCCACCGTGTGCGCTGGCCTTGATCGAAGCTGGCGTGTCGCGCGTGGTCG
CGGCGATGCGTGATCCATTCCCGAAGGTCGATGGCGGTGGGTTCGATCTGCTGCGCAATG
CCGGCATCGACGTCGCCGAAGGGCTGATGGCGGCGCAGGCGCGCGAGCTCAACAAGGGCT
TCCTGTCGCGCGTGGAGCGCAATCGGCCGTGGTTGCGGGTGAAGCTGGCCGCCAGCCTGG
ATGGCCGTACCGCGATGGCCGATGGCAGTTCCAAGTGGATCACCGGGCCGGCCGCGCGCG
AGGACGTGCAGCACTGGCGCGCGCGCGCCGGTGCGATCCTGACCGGCGGCGACACGGTGC
TGGCCGACGACCCGATGCTGACCGTGCGCCTGGCCGATACCGAAGTGATGGCACCACTGC
GTGTGGTGCTGGATTCGCGCCTGCGCTCGCTCGAATGCAGCCGCGTGCGCGAGGGCGGGG
CACCGACGCTGTACCTGCACGCTGCGGCGGTGAGCGCGCCGGATGCGGCCGATGCCGAAT
TCGCCAGCGTGCCCAGCGCAGAGGGGCGGTTGGACCTGGGCGCGGTGCTGGCGCTGCTGG
CCGAGCGCGGCATCAACGAAGTGCACACCGAAGCCGGCGCGACACTGGCCGGTGCGCTGC
TGCGCGGTGGCTGGGTCGATGAGCTTCTGCTCTATCAGGCGCCCACGCTGCTGGGCGACA
ACGGCCGCCCGCTGCTGGCTGGCCTCGGCATTGATGCCATGGACCAGCAGCGTCGCCTGC
GCGTGGTTGACCAGCGCCAGGTCGGCGAGGACAACAGGCTGCTGCTGCGCCCATGAAGGA
ATGACGCAGGGCAGGGGGCTACGCCCATGGCGTCAGGCCGCTTCGTCGTCTTCTTCGCCA
ACGGGGCATTGGCCTTTCCATTGCTGCTTCCACAGCACATGCAGGTCGCGGCAGTACGCG
CCGAGCGCCTCGCCCGGCAGTTGCCTCGCCTTGAACCGCAACTGGCGACGCGTAAAACCG
TCGTCGTACTCATCCGGCAGTACCAGCACGGCACACTGGTCGTGGTACATCAGGAAGTCG
CGGCAGTGATCATCCTCACTCATCCACGCATCCAGGTGCCTGTCGCTCAGCTGCGTTGAC
TCGAAGGCGACCGAGGGTTGGACGACGATGATCTTCGTGGCTTTGAACCTGGACGCCTCG
GCCTGCCAGCACACCATCAGCGCCAGCAACATGAGCGCGGTCGACGTCATACGGTGTTTC
ATGCGGTTGCCCTGGTGGAAGAGGGCAACAGCATTGACCATGCAGGCCGCGCAGGGCCAT
GCAAGGGTTCTGAAAATGCAGTTGCCCTTGCCGTCGGCAACGCTGGGCAGCGCGTAGGCT
CGGCGTTACATCGCACTTACGCGCATTCGTCGGTCCACATCATCTCGGCGATCGGGCGCA
GTGCCTTGCATTCCTGCGTCATGTCTTCGGCTGACTTCACCTTCGCCTTGGCCTTCAGTT
CCTCGGTCATGGCATCCACGCCACTGATCTGGTCCGGCGCGATCTTCGCCACGCAGGCGC
GGTGCTGCTGCAGCAGCAGGTCACAGCCGGGTACGCCGGTCACCTTCGGTGCGCTGGCCG
CCTGCGCGTCCTGCATCCAGTCCTCGAACGGTGCCAGCGCGCCGGTCACGGTACCCACCA
GATCGTCGAAGTTGCCGCTGTACCAGTAGCCGTTGTCCTTGGCCGGGTACAGGGTGAAGG
TGCCGCTGACCGGCACGCGCGCACCGCTCTGCAGCGCCTGGGTGTAGGCGTCGGTGAACT
GCCTGCGCGCGGCCGGGCTGGCGTCGGCCGCAAGGCTGGCGGCGAACAGCGGGCGCACCT
TGCCGAGGTCGGGCACCTGGCAGCTGAAAGTGATGCGCGCCAGCTTCTGGTCTTCCACGT
ACTCGTTGTCTTCAATCACGCTCTTGCTGGCGCGGCACTTCGAATCACGCAGGGCCTTGG
CATACAGCGCTTCGCTGGCGGCCGCGTCGGCCTTTGCGCCGGTGCTGGCAAGCACGACCT
GCCACGGATCGGCCAGCGCCTTGGCCAGCGCACCCGGGTTCGGGGTCACCGCGTCCTGGC
CTTCGAACGCCGGCTTCAGTGCATCGTTGAGCGCGCGGGTCGCCACGGCGTCATCTTCCA
GCAGCACGCGTGCGTACAGGTCGAAAGCCTGTTCGGGCGTCAGTGTGGCCGGGGCGGCGC
CGGCCAGCAGCGGGGCCGCCAGCAGGGCGCTGGCCAGCAGGGTACGCAAGGGAGTCTTCA
TGACGGTGTTTCCTGTTCCAGAGGCGCGCAAGCGTAGCGCATCTTTGCGCAGGCCCGTTG
GTGCCTGTGGCCGCCTGCCGGCGCGCGCGGGCCCAAAAAAAACGGGCCCCTTGCGGGGCC
CGTTCGATCGCACGACGAGGAGCGATCGGTAAATCAGAAGCTGGCGCGGACGCCGACCGA
GTACTGGGTGACGTCGCGGTAGCCGGCGATCTCGCCCACTACACCCCAGGTCTTGGTGAA
GTTGACCTGGCCGCCGACGGTGCCGACCCAGGTGCCCTTGTAGTTGTTGCCGCCATCCAT
GTAACCGGCCTTGGCCCAGGCTTCGGTCATGCGCGACGGCTTGCCGCGGATACCCATGGT
GACGCGGCCCAGGTTGGTGTGGTCCTTGCCGTGGTAACGCACGCCGTCGTAGCGCAGGGT
CGATTCGGCGTTCTGGCGCACCCAGGCGGCATCGGCGGTGAAGTCCAGGCGGTCGGTCCA
CGGCATGTGGTAGCCGATACCCAGCTCCGGCTGGTTCAGTTCCAGCTTCAGCGAGTCTTC
GCCGTAGTGGCGGGTCTTGCTGGTGCGCGACCAGCCACCGAACACGTAGACCTGCTCGGC
CAGCGCGACCGAGCCGCGCAGGTAGCCACCGTCGACCTTCGGGTCGTCCAGCACGTTGTC
GTCAACCTGGACCTGGGTCCAGCCGCCTTCCACGTAGGTGTAGCTCAGGGCGTCGGCCGA
AGCCGAGAACGGAGCAGCGGCCAGCAGGGCGGCCACGATCAGGATCTTGCGCATGGGAAT
TCCTGTGAATTTCAGTCCATTGGCGGGCCTGCCCTCGCGGCTGCCCGTGGCGACCTCATG
TCGTCCGCTGCGGATTTTAATGAAAGTTTTACAAAATGCGAGAGACGGCCGTCACAAGCT
GGTCTGGCTTGGCCGGGGTCAGAGCCCTTTTCTGCGGAAAGGGATCCGACCCCGGCCATC
AGAGTGCGAGCCGGCCTGCATCGGGGTCGGATCCGTTTTCCGTCGGAAAACGGCTCTGAC
CCCTCGCGATTTCGAGGGACCCGGGGTCAGAGCCCTTTCCTGCGGAAAGGGATCCGACCC
CGGTCATCAGAATGCGAGCGGGCCTGCATCGGGGTCGGATCCGTTTTCCGTCGGAAAACG
GCTCTGACCCCTCCGCGATTTCGAGGGACCCGGGGTCAGAGCCCTTTCCTGCGGAAAGGG
ATCCGACCTCGGTCATCAGAGTGCGAGCGGGCCTGGATCGGGGTCAGATCCGTTTTCCGT
CGGAAAACGGCTCTGACCCGTAGCGATTTCGAGAGGGCCGGGGCCAGAGCCCTTGCCTGC
GGAAAGGGATCCGACCCCGGGCATCCCACCCCGTTCAGCACGGGCTGGTACACTAGCCGC
GCCGGTTCGCCGGTACACAAACGTCTTCAGGGCGGGGTGCAATTCCCCACCGGCGGTAGG
TGCGCAAGCACGAGCCCGCGAGCGCCCCGGCCCACGGCCCGGGGGTCAGCAGATCCGGTC
CAATGCCGGAGCCGACGGTCATAGTCCGGATGAAAGAAGACGGTGCCACAGGGCCTTCGC
GGCCCTGCGCCCGCCTGTTTGCCTTGCGGCGTTTTTCGCTCACTTTTCGCGGAGAACGTT
ACTTGTTTACTGGAATCATCGAAGGCGTCGGCCGTCTGGCCGCACGCGAATCCATCGGCG
GCGATGTCCGCTTCACCTTCCACGTCGGGAATCTGCCGTTCGACCACGTGCAGATGGGCG
AGAGCATCGCCATCAACGGCGTCTGCCTCACCGTCATCGCGTTCGACGCCAGCAGCTTCC
AGGCCGATGCCTCCACCGAGACCCTGGGCCTGACCACGCTGGGCCAGTTGGGCGAAGGGG
CGGTCATCAACCTGGAGCGCGCCATGCGCCCGACCGACCGCCTCGGCGGCCATCTGGTCA
GCGGCCACGTCGACGGCCTCGGCCAGGTGCTGTCCATCCATGACGACGCGCGGGCCCAGC
GCTGGCGTTTCGCCGCGCCGGCCTCGCTGCGCCGCTATATCGCCAAGAAGGGCTCGATCT
GCGTTGACGGCGTCAGCCTCACCGTCAACGAAGTGGACGACGACGGTTTTGAAGTCGCCC
TGATCCCGCACACCGTGGCGAACACCGCCTTCTCCGCCACCGGCGTGGGCAGCGCGGTCA
ATCTGGAAATCGATCTGGTGGCCCGTTACGTCGAGCGATTGATGGGTGTGCCGAGCAACG
GTCAGCACCCACAGGGAGACGCAGCATGAACTTCGCCCCGATTCCGGAAATCCTGGAAGA
CATCCGCCTGGGCCGCATGGTGGTCATCGTCGATGACGAAGACCGCGAGAACGAAGGCGA
CCTGATCATGGCCGCCGAGCTGGTCAAGCCGTCGGACATCAACTTCATGGTCACCCACGG
CCGCGGCCTGGTGTGCCTGCCGCTGACCCGCAGCCGCGCCGCCGACCTCGGCCTGGCGCC
GATGGTGCAGGCCAATACCGCCCAGTTCCAGACCAACTTCACGGTCAGCATCGAGGCCGC
CGAGGGCGTCACCACCGGCATTTCGGCGCATGACCGCGCGCATACCATCCGCACCGCGGT
AAAGCCCAATGCCAAGCCGTCGGACCTGCACCAGCCGGGCCACATCTTCCCGCTGATCGC
CCAGCCGGGCGGCGTGCTGACCCGCGCCGGCCACACCGAAGCCGGCGTCGACCTGGCCAT
GCTCGCCGGGCTGGAACCGGCCGGCGTGCTGGTGGAAATCCTGAACCCGGATGGCAGCAT
GGCGCGCCGCCCGGAGCTGGAAGTGTTCGCCCGCGAGCACGGCCTGAAGATGGGCTCCAT
CGCCGATCTGATCGCCTACCGCCTGGCCACCGAAAAGACCGTCGAGCGCGTGGACGAGCG
CGAGATCGACACCGAATTCGGTCCGTTCAAGCTGGTGACCTACCGCGACCGCATCGCCCA
CGACCTGCACTTCGCGCTGGTTCGTGGCACGCCGGATGCGGACACCCCGACCCTGGTGCG
CGTGCAGGTGGAAAACCCGCTGGCCGACCTGCTGCACTGGCGCCGCGACGACTTCGGCGT
GGCGGCCACCGATGCCCTGCGCGCGATCGATGCCGAGGGCGCTGGCGTGATGGTGGTGCT
GTCGGCCCCGCGCGATGGCGAAGCCCTGCTGGCCCGCCTGCGCCAGCAGCCGGCGCCGGT
GGTGCCGGGCAAGGACAAGGATGTGGGCCAGTGGCGCCGCAACGGTGCCGGCGCACAGAT
CCTGTCTGACCTGGGCCTGGGCAAGCTGCGGGTGCTGGGCACCCCGCGCCGCCAGGTTGG
CCTGGCCGGTTACGGCCTGGAAGTGGTGGAGACGGTCACCCTGTAATGGGGGATTGCCGG
CCAGCCGCCGGCACTACCGGTGGGTGCCGGCCCCATGCCACCGGTGGGTGCCGACCGTTG
GTCGGCACACCCTGCGGGCCCCCGCCAGCCACGGCCGGGGCCCATCCACGCTAGAATTAC
CCCCTTATCGAGTCCCCAAGCCGCATATGAGCCACTACGAAGGCGATCTTCGCACTCCCG
AGTCGGCGCGCTTCGCCATCCTGGCCAGCCGCTGGAACGCCCGCATCACCGACGCGCTGG
TCGCAGGCGCGCGCCTGAGCCTGGCCGGCAACGGCATCACCGAAGCCAACATCGACGTGA
TCCGCGTGCCGGGTGCCTGGGAACTGCCGCTGGTGGCCGCGCGCCTGGCCGCCGCCCATG
AACACGCCGCCATCCTCACCCTGGGCTGCGTGATCCGTGGCGACACCCGCCACTACGAAC
ACGTGGCCGACCGCTGCGCCGAAGGCCTGATGCGCGTGCAGCTGGATTTCGGCGTGCCGG
TGCTGAACGGCGTGCTGGCGGTGGAACGCGTTGAAGACGCCGAGGCCCGCGCAGGCGGCA
GCCACGGCAACAAGGGCGAGGAAGTCGCACTCGCCGCACTGGAAATGGTCAATCTGCTGG
AGCAACTGCCATGAACAAGAACACCCAGGGCAAGCCCTCCGGTAAACCCGTCCGCCGCGA
TGGCGTCGATCCGGTGCTGCGCTCGCGCGCCCGCCGTCGTGCCGTGCAGGCCATCTACGC
CTGGCAGATCTCGGGCGGTAACGCACAGTCGCTGATCGCCCAGTTCGCCCACGAGCAGGC
CCGTGAAATCGCTGACCTGGCGTACTTCGAGGCGCTGCTGCACGGCGTGCTCGACAACCG
TCGTGACATCGACGAAGCGCTCGGCCCGTACCTGGACCGTGGCATCGAGGAAGTGGACGC
GATCGAACGCGCGGTGCTGCGCCTGGCCGCCTACGAGCTGCGCTACCGCCTGGACGTGCC
ATACCGCGTGGTGATCAACGAAGCGATCGAATCGGCCAAGCGCTTCGGTTCCGAACACGG
CCACACCTACGTCAACGGCGTGCTGGATCGTGCCGCCGTGGAATGGCGCAAGGTCGAATC
GGGTCACTGACCCGATTTCTGTAGAGCCGAGCCATGCTCGGCTCACCGTGCAGCGCACGG
TTGCGTTCGGCAATGCGGCGCGTGATCGAACTGCAGCCGAGCATGGCTCGGCTCTACAAA
AAAGCAGAACGCCCCATGTCCCTGGCCGAATTCGCCCTCATCGACCGCATCCGCGCCCGC
ACCCTCGAGCGCGACGACATCCTGCTCGGCATCGGTGACGACGCCGCGCTGCTGCAGCCG
CGTGCCAACGAGCAACTGGTGGTCACCGCCGATACGCTCAACAGCGGCGTGCACTTCCCG
GTTGAGACGCCTGCCTTCGACATCGGCTGGAAGACCCTGGCGGTCAACCTGTCGGACCTG
GCCGCGATGGGCGCGCGCCCGGCGTGGTGCACGCTGGCACTGTCACTGCCGGAAGCGTCT
GAAGACTGGATCGAGGCCTTTGCCGATGGCTTCTTCGCCCTGGCCGACCAGCACGACATC
GCGCTGATCGGTGGCGACACCACGCGCGGTCCGCTGTCGCTGTCGGTGACCGCGATGGGC
CAGGTCGGGCGTGGCCAGGCCCTGCGGCGCGACCGCGCACAGGCAGGCGATGACATCTGG
ATCAGTGGCACGCTGGGCGATGCCGCCGGCGCGCTGCGCCTGTGGCAACAAGGTGCGTTG
AGCATCGCCACCGCCACGCTGCTGGCCGACTACGAAAGCCTGCGCCTGCGCCTGCTGCGG
CCGACGCCGCGCGTGACCCTCGGTCTGCGCCTGCGGGCCTTCGCGCACGCGGCGGTGGAT
GTGTCCGACGGCCTGCTGGCCGACCTCGGTCATATCGCCACGCGTAGCAACGTGGCCGCG
CATGTGGACGCCGATTCGCTGCCGATCTCGCACGCGCTGCGTGAGCTGCTCGGCCGCGAC
ACTGCGCGCGACTGCGCACTGCGCGGGGGCGACGACTACGAACTGTGCTTCACCGCCGCC
GCCGACCAGCGCGACGCACTGCACTACCTCGCCGAATCGCTGGACGTGCCGCTCACCCGC
ATCGGTCGGATTGCCGAAGGGCAGGGCGTGCATGTGGATGGCGAAGCCGCCGACGGCGGT
TACCAGCACTTCGCGTAGCCGCAGCGGTACCGCCCTGCTGGGTGCCAAGCTTCGGGGTGG
GGTCAGATCGATGTTGCTCTGGTAGGTGCCAACCTTGGTTGGCACGGATGTGTCAGCCGC
GCGTGCCAACAGCGTGTCGGCCAAGGTCGACACCTACCTAGGCGGGAACACCTTGGTATT
GCTCTGGCAGGTGCCAACCCTGGTTGGCACGAATGTGTCAGCCGCCCGTGCCACACCGTG
TCGACCAAGGTCGACACCTACCAAAGCGGAGGCGCATCGGTGCGCTCTGGCAGGTGCCAA
CCTTGGTTGGTACGAATGTGTCAGCCGCCCGTGCCAACAGCGTGTCGACCAAGGTCGACA
CCTACCCAGGCGGGAATACCTCGGTGTTGCTCTGGTAGGTGCCAACCTTGGTTGGCACGA
ATGCGTCAGACGCCCGTGCCAACCAGCGTGTCGACCAAGGTCGACACCTACCCAGGCGGG
AATACCTCGGTGTTGCTCTGGTAGGTGCCAACCTTGGTTGGCACGAATGTGTCAGCCGCC
CGTGCCAACAGCGTGTCGACCAAGGTCGACACCTACCCAGGCGGGAACACCTCGATGTTG
CTCTGGTAGGTGCCAACCTTGGTTGGCACGGATGTGTCAGCCGCCCGTGCCAACACCGTG
TCGACCAAGGTCGACACCTACCCAGGCGGGAATACCTCGGTGTTGCTCTGGTAGGTGCCA
ACCTTGGTTGGCACGAATGTGTCAGCCGCCCGTGCCAACAGCGTGTCGACCAAGGTCGAC
ACCTACCCAGGCGGGAACACCTCGATGTTGCTCTGGCAGGTGCCAACCTTGGTTGGCACG
AATGTGTCAGCCGCCCGTGCCAACAGCGTGTCGACCAAGGTCGACACCTACCCAGGCGGG
AATACCTCGGTGTTGCTCTGGTAGGTGCCAACCTTGGTTGGCACGGATGTGTCAGTCGCG
CGTGCCAACAGCGTGTCGACCAAGGTCGACACCTACCCAGGCGGGAATACCTCGGTGTTG
CTCTGGTAGGTGCCAACCTTGGTTGGCACGAATGTTTCAGCGGCCGGTGGCAACACCATG
TAGACCAAGGTCGACACCTACCCAGGCGGGAATACCTCGGTGTTGCTCTGGTAGGTGCCA
ACCTTGGTTGGCACGGATGTGTCAGCCGCCCGTGCCAACAGCGTGTCGACCAAGGTCGAC
ACCCACCAACGCGGGCGGGTTACACGTGCGGAACCGCTGTATCGAAGCGGTTGTTGCCCG
GCGTGCCGGGTAGCAGCAGGAACACCAGCACCACCAGACCCACGATCGGCACCAGCATCA
GCAGGCACCACCAGCCGGAACGGTCGGTGTCATGCAGGCGGCGCACGGTCACTGCAATCA
TCGGCACGATGATCGCCAGCCACACCAACGCGCCCACGCCCGTCGATATCGGTGCCAGCG
TGCTTGAACCGGTGTAGCCAGCAATGAAGCCCAGCACATTCGACGGTATCAACACGATCA
CGACGAACAACTGGAACCACCAGAACTCACCGCGGCTGGCGCGCCCATTGAACTGTGCAT
AGCGGACAAGCGGAATCATCATCTTGTGCATCCGGGCACTCCCTGAAAAGAAGTGCGCAC
TATTGGTGCTCCTGTGATGATGAGCCATCGGAATCGTTGCAATTGCGCGCAGCGTGCAAC
TGAACTGAGCGCTTCCCCGCACTTCTCGTCGTTGGATGCTTACACCGCCCGCAACTGCAC
ATCCACATACTCGGCCAGCCCACGGCAGGCCAGCAACAGCCCTTCGCGCGCGCCGTCACC
CATCTGCTGGTCGATATCCCCGTCCACGCGCACACGTTCGGTGGCGTGCAGCAGTTCCAG
CAGGAAACTCAGCCCTGCATTGGCGCGGTCGATGCGCGCCAAGGCCAAACGCTGTCCGGG
TGTGCGGTTGCTGCCGGGCCACGGCTGGCCATCGGCGGCATCGCCCTGGCGGATGTACTG
CAGGCACGCCTGCAGGGTGATGGCCCCGGCGCTGTTGCCGCTCTGCAGCGCAACGAAGGT
GTCTTCCAGCGTGCGGGCCAGGTCATCGGGCAGGCGCGTGGCGGCCTCGCCCAGGGTGGC
GAACAGGTGCGGGTAAGGGGAAGCGGTCATGGCGGCGTCCTTGTGCAAGCGGCAAGGGGC
CACCCTGCTTAACAGCGAGGGTGGCGGACGGTGCGTGGTTCCAATACCGGTGGCTAACGT
CGTCAAACGCCGGCGGGCACGAGGCCCCCACGCACCGCCCGCCATAGGTGCGCGGACAGA
ATGCCTGCCGACGCCACCCAACAAGGAAAGGGCGACGCCGGCAGGCAAGCGTAAACGACA
TTAACCGAACGGGATTGGAAGCCCGTGCCACCCATTGTCGGTGGCGCTACATGATTTGCA
TGAAGCGCCAGTGCCGCCAATGAGAATTGTTGGAAAGTTCGAAAGCGTTGCAATCGTGCG
GCGCACGCCACAGCGTGGCGATCGCGACATTCGTGATGAGCCGAGCCGACGCTCGGCTCA
TCACAATCTCATCGAGAAGCAGCCGAGCATGGCTCGGCTCTACAGAAAGTAGAACGCGCT
TCTACCTCACCACTTGTACGACATGCTCAGATTGGCCGTCGCTTCGCGGTACCCATGGTC
ACCCCGCATCACGCCGAAGCCACCCCACGCACTCAGCCCGGAACGGAAGTCCACGCGCGC
ACCGGCATTCAACTCGTAGCGGTTGCGCGGCACGCTGGCCTTCAGCGCTTCATCATCGAA
CGCCATGCCGTTGCTGGCGCCATCGCGGTACCAGTTGGCCACCACATACGGGCTGACCGA
CGCGCCGGCGGCACTGCGGCCTTCGCCCTGCAGGCGCAGGCCCACGCGGCCGGACAGACC
GCTGTCGCCCAGGCCGCGCACCACCGTGCCGTTGGCTTCCTCGTGGCGATCGGTGTTGGC
GTCGGTGTAGACCAGCTGCAGTTCCGGCTGCAGGCTCAGCGCGGTGCTGCCGATCTGGCC
GATGCCGAAGCGGTAGCCGGCTTCCAGCGAGCTCTGCCAGATGTCCGAGTCGTAGCGTTC
CTCGGCCAGGCCTTCGCCCTGCACGCGGTTGCGGAAGTGGCCGCGCTGCACGCTGGCATC
CACATACAGTGCATCGTTGCTCCAATTGCCGTACACGCCCAGCGCGCCGCCGTTGAGCTT
GCCGCGTGCGCTGTAGCCGGTCAGCTGTGAACGTGAAGTGGCGTCGGACTTGGCCAGCGT
ACCCATCACGCCCACGCGGCCCTGGCCGTTGTCGAACACGCCGATGTCCGCACCCAGCTG
CAGGCGCGAGCGGTCCACGCGCAGGTCCAGCTGGTCTTCCACCGCCGACAGCTTGCTCTG
TGTAGCGTCCACGCGGGCCCAGCCACGCACGCCATCAATGGCGGAGGTGTTGCCGCCCTG
GCGGTCGCGCCAGCCATGGCGCAGCAGCTGGTCCATCGCGAATTGGTTGGCCAGGTACGC
GCCGGCTTCCGGGCGCAGCACCGGCGTGGGGTCGATCGGATCGACCGGATCGACCGGATC
GACCGGATCCACCGGATCCACCGGATCCACCGGGTCCACCGGATCGACCGGCTTACACTC
CGGCAGCGTCGGGTCGATCACACACGGATCCGGCGCCCCGGCAAGTTCCGAGCGCAGGTA
CCAGCCGCCGTTGGTCGCGTCCTTGAACAGGAAGTACTCGTACTGCCCACCCACCGCGCG
GCCCTGCAGGTCGAACTGCGCATTGGACGCACCGCCCACACGGATCAGCTCGATGCCCTT
GTCGGTCTTGGCGCCTGCGCCGCCGGCATTGAGCACACGCACGTTGGCCTGGCCGTTGGC
GTCGCCCTTGATGATCAGCTTGTCGGTGGCCGAACTGTCGTCGCCCAGCTGGGTGTTGAA
CAGCAGGGTGCCACCGGCCCCGTCGAAGGTATCCACGGTGAGCGTGTTGAACGTACTGCC
ATTGCCCAGCGCCACCGTACCGGTGCTACCCAGCGCGAGATGACCGACAGTGCTGTCGCC
GGACATCAGCCAGGTGCTGTCGCCGTCGATGCTGGCCGAGGTGACGTTGAAGAAGCGGCC
GTCGATCTGTGCCTTGTTGCGCAGTTCCACGTTGATCATGCCGTTGGGGACCGTTGTCGT
GTCCAGCACCACATCGCCAGCGATGCGCGAGTCATCGACAGTGAAATCGACTGTGGTGCG
GCCAGCTGCGACAGCGGTCCGCCCTTTCAGTTGGATGAGAATTCCATCCCCTCCATGCAG
TTGGCTGCCGTTGGCAACGGCGACATCGATGTGAGCATCACTGGCACGGCCATGGACCCA
GATGGCTGCCGCGCTCTTGGCCGACAGGGTTGAACGGTCCAAATGCACCTCGAAGTTCTG
TCCGTTTGCGAGTGGCGAGATGACAACACCATGATTCTCGGCATCGATACGGGAGCGGTT
GTGCAGCACGAGACTGCCATGGGTCATGAGTGCCCCCACGCCGTCCGAGAGAGGATTGCC
ACTGCTAGTGGGCAGGGCATCAACCCTGACGGTACTTGCGTCGAGCAGGATGCGCCCACT
GCCAACGCTCATCCCGGAAAAGTCCAGGCCTACGGACTGCCTGTCACCAGGTTGCTGGCC
TGCGCCGGGCGAGACCACAACGTGAGAGCCGGAAAGCGTAACCTGCGCTTGATCTTGTAC
TCGCAGGTTCCCCACGAAAGTACTGTCACGCGCGTCCAGCAGCGAATTTCCATCCAGCTT
TACGGCATGCCCGGCGTAGTCGCCCGATGGCTTGCGCGAGACCGTCGAAGCAACCAGCGT
TACGCGTGAGTCATCGGCCAGAATGGTCTGGGCCGCTCCTCCGTTCACGGTCAGCAGCGA
GCCGTTCTTCAACGTCCACGCTTCGACCGGATCCCCAGCACCGACCTCCGCAGTCTGGCC
ATCGAGATCGCCGGCCAAAACGACCCCGGCGGGAAGGGACGCCAGCGCCAGCAAGAGGCT
GCGGAACAGCGGGCGCGGCGTCAGAGGATGGGATGCGGTGGCGGTGCGCTTCATGGGGGA
ATCCTTGTGTCGGAGAAGGGGGAGAGACGCGACACGACGCAACCGCATTCAGACGAAGTG
CCGTATATCCTTCATCTCTGTGAGGATGGTGTGAAGAGTGGGCAATTGCGAAGTCAAGTG
TCTCTACTGGCGCCAGTCTCTGTGCGCAGCCCGGCCGAACCCATGCAAAAAGTTGTAAAG
CCCACTGAACACCGGTAGCGCCTTCAGCTTTCAGCCAGCACTGCGACACCCTGTCGCAGG
TGGGTTGCAAGTGATTCGATGGAGGCAGTGAAAGGAGATGACGAGCATGGCGCCTCCTTT
CAGGAGCAACCCCATGCATACACCCACCCCACGCCACCATGCGCTGCCAGCTGCCCTAGC
CATTGCACTGCTTGCCAGCATTCCCGCCTCGGCCCAGCAGATCGTGGCGGACGGCGACGA
CCAGATGCCCGCCGAAGGCGATTACCACACCACTGAGCCGGTGCTGCCGGGCGACCCGTC
GGGACATGCCTTCTACGCAATCAACGGCGGCCGCATTCTTCCGACAGGGCCGGTCAATCT
CTCTACCGAAGGACGCGGAGCGCACGCTGCGCACGCCGAAGGTACCGGCAGCCTGATCTC
GTTGCAGGGCGCATCGGTGAGCACCACTGGCATCTCTGCAGCAGGCGCGTCAGTTGCCGC
AGGCGCCCGACTGGAGGCCGCCGATGCAGTGATCGAGACACGCGGCAACGGCGCCCACGG
GGTACAGGTGCAGGGCGCGGATGCCGTGCTGAGAAACGTGCAGGTCCGCAGCACCGGCGG
CGATGCGCTGCGGTTGATGGGAGGCACGCTGCAGGTTCAGGGCGCTCAGTTGCAGGTGAA
CCGCTACGGTACTTACGGTCTGTATGCGAATGCGGGCACAGCAACGCTGGATGGGGTCCA
CATCGACATGGCGGGTGACGCGGGCAATGGTGTCCTGGCGACCGGCACGGCCGAGGTCGT
CCTGCAGGACGCGAGCATTGGACGCGTGGGTCATTCGGGTGTGGCCGCAACGGCGCATCG
CGGCGCGCGCCTGGTGATGAAGGGTGTGGACATCGACATGCGCGGTGACGCCGCCGTCGG
TCTGGCGATGGGAGGCAGCGTAAACGTTTCCGACAGCCGCATCAGCGTGCAGGGCGCCCA
TGGTCGTGCCGTCGATCAGTCAGGTGGTGCGCTGGACGTGCAGAGCAGCGAGCTGTCCGG
CAATACGGGACTGAGGCTGATGGACAATGGCAGCGTGAACCTGCGTGACAGCAGTGTCCG
CAGCGAGCTGGTCGCATTGGATATCAATGGCCGAGGCAACGTCGTGACAGTGGAACGCAG
CTCGCTTGCAACGTCTGCAGGTACTGCCATCTGGATGCCGAACGATTCCACGCTGGTGCT
GAGTGAGTCTTCAGTGGTGGCCCAGGGAGACGGTGGGCTCGGCCTTGATGCACGAGGCGG
CAGCGCGCAGCTTTTCAGTACCAACCTGCGCACAGGGGGGCGTTCTGCCCATGGTCTGTA
TGCGCAGGGCGGCGCCGGGCGGCCGCCCGGGATCGAGGCGGTCGATTCCCAGGTGCTGAC
CGAGGGTGATGGGTCTGCTGCGGCGATTGCACGCACCGGCGGGACCGTCACGCTGGTCGA
CAGCCGCTTGCAGACCCTTGGCCGATCCTCGCACGGTGTCATTGCCGGTGGTGCTGGGCA
TATCGCTTTGAACAACACCCATGTGCGCACCGAAGGCGAGGGCGCGTGGGCGGCGGTGAT
CAATGACAACGGGCGGATGCGCATCGACGGCGGCTCGCTGGTGAGCGTCCAGCATGGTGG
TGTGTGGGTGCGCAGCAGCCGCGACCCCGGCCTGACCCTGTCCAACGGTGCGGTGGTATC
GGGCGGCAATGGCATCGCCTTGGCACTGGATGCCGCAGTGGCCGGGCGCTTCGATGTGGT
GCTGGAGGGCCGCTCGCGGATGGACGGTGACATCGCCATCACCCCGGAGGACGAGGACGC
TGGGCTGCCGCCACAGTCGGACGTGCATGTACGGCTGGCCGATGGTTCGCTCTGGCAGGG
TTCGTCGGATCTGGTGCAGACGATGGCGATCGAGAACGGCAGCCAGTGGACGCTGACCGG
TGATGCCACGGTGGGCGAGTTGCAGGTACTCAACAGTGGCGTGGCCTTGTCCGACGGCAG
CGGCCGTTTCAATACGCTCACCGTGGACGGCGACCTGCACAGCGCAGGGGCGACGTTCCT
GTTCCAGGGCACGCTGGCCGGCGATGACAGCGCGATGGACCGCCTGCACGTGCGCGGCGA
CAGCTCCGGCGACGCGCTGATCGCGGTGAAGAACACCGGTGGCGTAGGCGCACCTACAGT
GGATGGCATCGCGCTGATCGAGATCGACGGTGCATCGCTGGCGAGTTACACGCTGAGCGG
CCGCGCGGTGGGCGGATCGTACGAGTACTTCCTGTTCCAGGGCGGCCTGGCCGATCCTTC
CGATGGCAACTGGTATCTGCGTTCGCAGTGGTTCGATATCTGCCAGGACAACCCGGCCGC
ACCGGGGTGCGTGGTCGATCCGGGCCCGGATCCGGATCCAACCGATCCGACTGATCCGAC
TGATCCGACTGATCCGACTGATCCGATCCTGCCGCCACCGGTGCTGCGCCCGGAAGCGGG
GGCTTACCTGGCCAACCAGTCGGCGGCGATCAACCTGTTCGCGCACCGCATGCACGAGCG
CAATGGCGCACGTTCGATGGACGGCGAGCGCCAGGCCTGGGCACGCGTGGGTCGGCAGCA
GGCGGATTTCAGCGCGGTCGGCGGCCAGCTGTCGATTGATGGCAACACCTCGATGTTGCA
GATCGGCACTGACCTGCTGCAGCGTGGCAACGCGGTTGCCGGTGTGATGCTGGGCAGCGG
CCGCGCCGACAGCAGCGTAGTGTCCGATCTGACCGGTTACAGCGCCAAGGGCCGGGTGCG
TGGCAGCGCCGTGGGTGTGTACGGCACCTGGATGCAGGAAGCGGACGGCACGCGGGGCGC
GTATGTGGATGCAGCCCTGCAGTACGGCCGCTTCGATAACCGCGTGCAGGGCATCGGCCT
GGCGCCGGAGCACTACGACTCGCGCATGGCCACTGCGTCACTGGAGTCCGGCTACACATT
CAATGTGTGGCAGGACACCGCCAGCGCACTGTATGTGCAGCCACAACTGCAGCTGAGCCA
TGTCGATTTCCGCGCCGATCGCCACGTGGAGAGCAACGGTACGGTGGTCGACCATGCCGA
CGCCGGTGGCCTTAGCGGGCGCCTGGGCGTGCGTGTGTTCGGCCATGGCACGGCCGCCGG
CAACACCGTGCAGCCGTACCTGGGCGTGAACTGGCTGCGTGGCAGCGGCACCAGTACGTT
GCAGTTCAACGGCGACACGCTGGGTGCGGACGTGCCGCGCAACCGCTATGAAGTGCAGGC
CGGTGCCGAGCTGAGGCTGGGCCAGCGTTGGGGTGCGTGGGGTGGCATGAGCGTGCAGCG
CGGCGATCATGGCTACCGCAACGTAGGCGGCCAGCTGGGCCTGCGCATGGCCTGGTAAGC
GCGCCTGCGGCGGGGTCGGATCCCATTGCCAAGGCAATGGGCTCTGACCCCCAGTTGCTG
CTGTGGAGCCGAGCCTATGCTCGGCTCACTGCGATCTGGACGAAGGGCAGCCGAGCATGG
CTCGGCTCTACAACCGCGCCGATCCGGGACTGGACCTGAACGTTGTCCACGTCTGTCGCG
ATTGTCCATTGAATGACTGCGCAAACGGTGGCGATGCTGCCGCCCTGTCTTCTGCCGGTT
GCCCGCGTGTCCTCTCCCGAACGTTCCCACAACGCCGCCATCGATGGCCTGCGTGCACTG
GCGGTGCTGGCCGTCGTCCTTTTCCACACCAACGCGACGTGGCTGCCCGGCGGCTTCACC
GGTGTGGACCTGTTCTTCGTGGTATCCGGCTTCGTGATCAGCCAGTCGCTGGCCTCGCGC
GCCCAAGCATCGCTGGGTGCGATGCTGCTCGATTTCTATCGGCGTCGCGTGCTGCGCCTG
TTGCCGGCGCTGCTGGTGATGCTGATGGCCACCTTCGTGCTGTCGGCGTTGTTCATTCCC
CGCGCGTGGCGCAATGAGCAGTTCGACCAGACCGGCTGGGCCGCGCTGGTCGGCTTGAGC
AACATCGTGCTGGCCGGCCAGCAGGACGATTACTTCTCGCCCGGCGCTGAACTCAATCCG
TTCCTGCATACCTGGACGCTGGGTGTGGAAGAGCAGTTCTACCTGGTCTTCCCGCTGTTG
TTCTTCGTGTGGCTGCGCGGGCGTGAGCGCTGGCCGGGGGCGCGTTGGCTGTTGCCGGCG
CTCACCATGCTGTCGCTGGCGTGGGCGGGCTGGCAGGCGCGATCGGCGCCGGCGTCGGCG
TTCTATCTGCTGCCGGCGCGGTTCTGGGAGCTGGCCGCAGGTGCGCTGCTCTACCAGTGG
ATGCATGAACGTACGCCACGCCAGGGCAGCGGCGCGGCTGCCGTGACGGGCCTGGCGCTG
CTGGCCGCGGGTGTGCTGATCGCCCCGCAGTTGGCGATGCCGGTGCCGGGCGTGCTGGCG
ACCGTGGCCGGTACCCTGCTGCTGTTGGCGGGCGTGTCGACAGCGGGGACATCGCGCATC
GCCCGTGCGCTGGGCTGCGCACCGCTGGCCTACCTGGGTCGGCTGTCCTATTCGCTGTAC
CTGTGGCATTGGCCGCTGCTGGTACTGCTGCGCTGGACGTATGGCCTGCATGGCGTCGCG
CTGTGGCTGTATCCGGTGCTGCTGCTGGCGGTGTCGGCCGCGTCCTACCACTTCATCGAG
CGCCCGCTGCGCAGTGCGGCGCCGCTGCTGCGGCTGGCACCGGCCAAGGTGCTGGCGATG
GCGTTTCCGCTGGTGGCGCTGTGCGGTGCCGGCGCCTGGGCCACGGTGGAGTACCACGAG
CAGGTCTCGCTCAGCGTCACCCGCAACGGCTACGCATGGCAGGCGCGTCGCTACCCGGCG
TGGCGCCCGCTGGAACCGGTGAGTGCGCCGGCGCTTGAAGGGCGGCGCCTGTTCGTGGCC
GGCGACTCGCATGCGGCGGCGTATCGCACCGTGACCAGCATGGTCGCGCGGCAGACCGGC
ATGGAGGTGCGCCAGCAGGATCGCGGCGGCTGCAGCTTCGTCAACCTGCTGCGGGCCAGC
CCGGCCGACTGCCAGGACTTCATTGAAGACACGCTGTCGACCATCGAACGCGAGGCGCGC
CCGGGTGACATCGTGCTGCTGGCGGCCTTGCGCATGCCGGAACTGCGTGGGTTCGACTGG
CAGCGGCAGGATGCACAGCAGATCTATCAACAGCTGCTGGCCGAGCGCACGCCCGCGCAT
GCACAGGCTGCACGCGACGAAGCCGATCGCGTGCTGGGGCGTTTGCAGAAGTTGGGCGTA
CACGTGGTGATCGACGCACCGCTGCCGCTGTTCAAGGCCGGTGCGTACCGCTGTTCGGAC
TGGTTCAACCGCCACAACCCGGCATGCGTGGGAGGCCTGAGTATGTCGCGCGCGGATCTG
GAGAGGCTGCGGGCGCCGCAGATGGCGTTGCTGGCCGAGCTGGCAGCGCACCATCCATCG
CTCACCGTGTGGGATCCGCTGCCGCTGCTGTGTGGGCCGCAGGCCTGTTCGGCGGTGGAA
GACGGCGAACCATTGTTCTTCGACAATGATCACCTGAGCGGGCATGGCAACCGCGTGCTG
CTGCCCAGTTTCCGGCAGACCCTGATCGATATCGCAGCCGACAAGACGGTGTAGAGCCGA
ACCCACGCTCGGCTTGCGCGATCTGGTCGAAGAGCAGCCGAGCATGGCTCGGCTCTACAG
GAGCGCGAAGGTGAACGACACGTCGTTGTAGAGCCGAGCCCACGCTCGGCTTGCGCGCAC
AGCGCGGGCGTCACGCGATCTGGTCGAAGAGCAGCCGAGCATGGCTCGGCTCTACAGGAG
CGCGAAGGTGAACGACACGTCGTTGTAGAGCCGAGCCCACGCTCGGCTTGCGCGCACAGC
GCGG
>contig00004 len=308752 cov=29.0 corr=0 origname=NODE_4_length_308752_cov_29.039962_pilon sw=shovill-spades/1.0.4 date=20230425
CACGCTCGGCTGCTTCTGGCCTTTGCGCGAAGAGCAGCCGAGCATGGGCTCGGCTCTACA
AGGGCGTCGCGCCATGCGTGGATGCCACCTGTGCGATCTATACCATCCCGCGGTTGGCGC
GCAGCACCTGGCCTTTGATCCATCCGCCATCGGCACCTGCCAGGAACCCCACCGCGCCGA
CGCTGTACTACTGGGTGCATCGCCGCCGCGAGGCGCGCATCGCCTGACCTACCTGTAGAG
CCGAGCCCACGCTCGGCTGCTTCCGGCCTTTGCGCGAAGAGCAGCCGAGCATGGGCTCGG
CTCTACAAGGGCGTCGCGCCATGCGTGGATGCCACCTGTGCGATCTAAACCATTCCGCCG
TTGGCGCGCAGCACCTGGCCGTTGATCCATCCGCCATCGGCACCTGCCAGGAACCCCACC
GCGCCGGCGATGTCGTCCGGCGTACCCAGCCGCTCCAGGGGGTTCATCTTCGCCAGCCGC
TCGATCAGCTCGGGCGATTTTCCATCCAGGAACAAATCGGTGGCGGTCGGTCCGGGCGCC
ACGGCGTTCACGGTGATGTTGCGCCCGCGCAGCTCCTTGCTGAGGATTGCGCCCATCGTC
TCCACCGCCGCCTTGCTGGCCGCATACACGCTGTAGTTCTCCAGCCGGATGCCGACCACG
CTGGTGGACAGGGTGATCAGCCGGCCACCGTCGCGCACCCGTCGCGCGCTTTCGCGCAGC
ACGTTGAAGGCGCCCCTGAGGTTGATGCCGATCACCCGCTCGAACAGGGCGTCGTCGGTA
TCGGCCAGTGGTGCCAGCTGCAGCACCCCGGCGCTGTTGACCACCACGTCGATGCCGCCG
AAACGGGCTTCGATGGCGTCGAAGAGCTGGCGCACCGCCTGCGGATCGGACACATCGGCC
TGCAGCGCGATGGCCTGCGCGCCGGCGGCGTTCAGTTCGGCCGCCAAGGCTTCGGCGTCG
TCGCGGCGGCCCGCATAGTTGATCGCGACCGCGTGGCCATTGGCGGTGAGCCGACGCGAG
ATGGCGGCACCGATGCCACGGGATCCGCCGGTGACCAGGGCGACAGAGCGGGCGGGGGAG
AGGGTCATGGTGACTTCCACGGGGACACGCCGAAGTGGCGCAGCGCCATCTTCGCGAAAT
CGCGCTTTCGGATAATCCTGCATAATCCGCCAACATCATCCGGATAGCCGAACAATGGAC
CGCTTCACGGCCATGCGCGCCTTCGTCCGTATCGTCGAGCGCCGCAGCTTCACCCGGGCC
TCCGAGGACCTGGGCCTGCCGCGGGCCACGGTGACCGACGCGATCAAGGCGCTGGAACAG
CGGCTGGGCGTGCGCCTGCTGCACCGGACCACGCGGCTGGTGGTGCCGACGCTGGAAGGC
GAGGCCTTCTATGGCCGTTGCCTGCGCCTGATCGCCGACATGGACGACGCCGAGGCCGCC
TTCCGTGACGCGCCGCCGCGCGGCCCCTTGCGCATTGAGGTGCATGGCACGCTGGGCCGG
CACCTGCTGTTTCCCCACCTGCCGGATTTCCTGCAGCGCTACCCGGAGATCGAACTGGAG
GTCAGCGAAGGCGACCGCTATGTCGATCTGCTGCGCGAAGGCGTGGATGCGGCGCTGCGG
GTGGGCACGCTGGCCGACAGCGATCTGGCGGCGCGCCGGTTGGCGATGCTGCGCGAGGTC
ACGGTGGCCGCGCCGGGCTACCTGCAGGCCAAGGGCGTGCCAGGCAGCATCGAGTCCCTG
CTGGGCGGCCATGAAATGGTGGGCTATCGCTCCAGCGCCACCGGCCAGCTGATTCCGCTG
GAGTTCCAGCAGGGCGGGCAGGTGCGCTACGTGCCGCTGCCGGTGCGGGTGCGTGTGTCC
GGTGCGGATGCGTTCCTCGGCGCCGCGCTGGCGGGCCTGGGCATCATCCAGGCTCCGCGC
TACCGGATGGACCCGTATATCGCGCGCGGGCAGCTGGTGGAGCTGTTGCCGGACGCGCCG
CCGACCCCGAGCCCGTTGAACCTGGTCTACCCGCGCAACCGCACGCCGTCCCCACGCTTG
CGGGTGTTCATCGACTGGGTGGCCGGGGTGTTCGAGCAGACCGGGGGGGGCCGGCCAGCG
GCCGGCACTACCGGAGCGGCACGCGAAGCTGTCCGACCGCAGGGGGTAGTGCTGGCCGCT
GGCCGGCAACCGCAATGCGCTTGATGTACCCCGGGGGGGGCCGGCCGGCGGCCGGCACTA
CCGGGCTGCGGCGCTCGGCAGCACCAACTCGAACACGGTGCCGGTGTCATCGGACGCAAC
ACTCACGCTGCCGCCATGCGCCTGTGCAATCGCGCGGGTGATCGCCAGCCCCAGCCCCGC
ACCTTCGTGGCGGCCACGCTCGCCGCGGTAGAACCGATCGAACAGGCGCGGCAGCGCTTC
GGCGGAAATCGGCGTGCCGACGTTGTGCACGCTGACCCTGCACACGCCATCGGCCTCGGC
CAGCCGTACCCGCACCTCGCTGCCGGCAGCGGCGTGCTTCAACGCGTTGGACAGCAGGTT
GGCAATCGCCCGGTGCAGCATCAAGCGGTTGCCTTCCACGCTCGCCACACCTTCGCGGCG
CAGGGTCAACTGCCGGTCCTCGGCCAGCAGCTCGTAGAACTCGAGCAGCGAATCCACCAC
CCCATCCAGCGCCACCGGCTCGCGCGAAGGCAGCGCGCCCGGTGCTTCGGCCTGCGCCAG
GTACAGCAGGTCGCCCACGGTCTGTGCCAGCTGCTGCAGTTCCTCGGCACACGACGCCAG
CGTCTCGCGATAGGCCTCGTTGCTGCGCGGGTGCGCCAGCACCACCTGCACCTGGGTGAG
CATATTGGTGATCGGGGTGCGCAGCTCGTGGGCGAGATCACCGGAGAACCCGGTCAGCCG
CGCGAAGTCCTGCTGCAGGCGTGCCAGCATGCCGTTGAGGGTCTGCGCCAGCTGCTCCAG
TTCGGCCGGTGCACTGCGCGCGCTCAGGCGCCGCTGCAGGCGACCGGCGGTGATCTGCCT
GGCCTCATCGGCCAGCGTGCGCAGCGGCCGCAGCGTACGCCGCACCACATAGCCGCCGAG
CAGGCTGCTGGCCACGGCGGCGCCGATGATGGCGATTGCCAGCAGGTGGCGGAAGCGCTG
CAGGAAGTCGGCGTGACGGTTGTCATCAATGGCCAGCAGGGTCACCAGCTGGCTGCCGTC
GGCCAGCGTCTGGCGCAGGTGCAGGGCATGCATGCAGCGACCATCGGTGAGGATCCAGTC
GTGCCGCCGTGGCGCGGCGTCGATCGGCTGGCCGCGTGCATGCTCGCGCAGCAGTGCCGG
TGCGGTCGAGAACAGCACCGCGCCACGCCCATCAACAACGTGGAAGGCGATATCCGGATG
ATGGCCCAGCGCCTCTGCCAAGCGCTTCCCGCGTGCGGACGCAGGTCCGTTATCGGCGAG
GTCACGGATCAACGCGACCTTGTTCTCCAGTTCGATGAAGTCCTGGGCAACAAGATCATG
GCGGGCGCTGACATAGATCGCCACGCCCAATGCGGCCAGCACCAGCGTGGCCACGATGGC
GAACAGCAGTGTCAGCCGTACCGCGATGGAACGACGCAGGCTCATCCGCTGTGCACGGCA
CCGTCGTCCGGCGCCTCCAGCACATAGCCCATGCCGCGCACGGTGACGATCAGCTTGGCA
TCGAAGTCATCGTCGATCTTCGCGCGCAGGCGGCGGATCGCCACGTCGATCACGTTGGTG
TCGCTGTCGAAGTTCATGTCCCACACCTGCGAGGCGATCAGCGAGCGTGGCAGCACTTCG
CCCTGGCGACGCGCCAGCAGCTCCAGCAGGGTGTATTCCTTCTGGCTGAGGGCGATGCGC
TGGCCGCCGCGTTCGACCCGGCGGCGCAGGGTATCCACCACCAGGTCGGCGATGATGATG
CGCTCGGCCTGCGGCTGTACCTGGCCGCGACGCAGCAGGGTGCGTACCCGCGCCAGCAGC
TCGGCGAAGGCGAACGGCTTGGCCAGGTAGTCATCGGCGCCCAGTTCCAGGCCCTGCACG
CGGTCGGCGATGCTGCTGCGCGCGGTCAGGAACAGCACCGGTGTCTGCCACCCTCCGGCG
CGCAACCGCGACAGCACGTTCCAGCCATCCAGGCCGGGCAGCATCACATCGAGAATGATC
AGTTGGTACTCGCCGCTGCCGGCCAGGTGCAGCCCGTCGACGCCGTTGCAGGCGAGATCG
ACCACGTAGCCGGCCTCGATCAGGCCCTGGCGCAGGTAGTTGCCGGTCTTGGGTTCGTCT
TCGACGATCAGCAGTTTCATGATGCGCCCATCATCGCAGCTTGCACGTGGGCTGGCTGCG
CAGGCTCACGCCAACGGGTCCAGCGTACCAAGCACCGCCACGCAGGCCAGCACCAGCACG
GCCAGCACCGACTCGCAGGCCAGGCTGTGGCGCAGGGAACGCAGCGGCCGCGGTTGCCAG
CCGTCGCGGATGGAGGTGGCCAAGGCCGGCACCAATCGCCAGCGATGCAGCGCCGCCAAC
CCCAGCATGCCGACCACCAGGGCCAGCTTGAGCAGCAGCCAGCGCCCATGCGCGGTACCG
GTCAGGGTCTGCACGGAACCGCCGAGATCGACATAGGTATAGGTGCCGGTCATTGCCAGC
AGGGCGACGATGACCGTGCCCGGCAGGGCGAAGCTGTGCGCGGCCCGCCACAACTCGTAG
GTGCGCTCGCGCAGGCGCAGGCCCTGTGGACGCAGCGCCAACTGCAGGATGGCGGCGATC
GCGCCGACCCAGGCACCGGCGGCCAGCAGGTGCACGATGCCGGCCAGCAGCCGCAAGGTG
CCGCCGAACCCATCGCCCGCAGCGGCGTGGCCGTTCCAGGACAGGCTGGCGAGGGCCATT
CCGGACAATGCGAGCAGGACCACGCGCCGCGGTCCACCCAGCGGCGTGGCGAATGCCAGC
AGGGGCAGCATCGCCAGCACCGCCACGGTACGCAGCAGGCCGGCTTTACCCACCGGCGTA
CCGGTGAGGAACCAGTGCGCCGTTGCAGGGTCGATGTCGGCCGGCGCGATGCCGAGCACA
CCGGTCAAGCGGGTGATGGCATCGGTGGCCACCACGGCCAACGCGATCAGGGCGAGCGCC
AGCGAGACGCCGCGCGGCAGCCCCGGACGGACGAACAGCATCCGCCCGAACAGCAGCATC
AGCACCAGGTACAGTGCCAGCCGCAGCGCATACGGCGAGAGCTCGGCCACGACGGCAGCC
TTACTTCACGGTGAAGCGGTAGCTGCCGGTGATCGGGTGGCTGTCCTGGCCCACCGCGCG
CCACTGCAGTGCGTAGCTGCCTGCCGGCAAGGGCTTGGCGAAGCGTGCCCGCAGGGTGTG
GCCATCTTCGGAGAGCTCCTGCGCAGTGGTGGGCATGGCCATCTTCATGCGGCCATGGTC
CATGCTCAGTTCGATGCGGGTGGCACGCGGCATCACCTTCTCGCTGAACTGCAGCTCGAT
CTGGCTGGCCGGCGCCACGGTCGCGTCGGCGGCCGGCGTCGAGCGCACCAGGCTGGGATG
GGCCAGGGCCAGCGGCGCAACCGCGAGGCCGGAAACGAGGACAACAAGGGCGGTGGAGCG
GAGCAGGGGACGGGCCATGCGTGGGACACCTGTGGAAGACATGGCCCACAGGGTGGAGGG
CAGCGCCTTTCGCTGCCCTGACCCCTGCATTACCGATCTGTAATGTTTCGTCCGCCGGCC
GCTGGCCCGCATCACAGCGCGTGCAGCGGCCCTTGCATGCGATGGAAACTGCCATCGGTG
GCGGTGAACCAGGCCAGCGAATGCCCGCCCGCGAAGTCATCGACATGCACGACCGTAGCG
CCATCGGCTTCCTGCCACGAAATGGCATAGACCCCGTCGCTGATCCGCTGCCACTCACAG
GCGGCTTCGCCCTGCGCACCGGCATAGGCGCCAGAGACGATGGCGTACTGCACGTGGCGG
CCATCGGCGCTGTAGACATTGTCGGCGGCCAGGCCGTCATAGCTGACGCGGAAGCGGCGG
CCGGCGAACACGGGAAGGTCAGCGGCAGTGTTCATCGGATCGCCACCGGGTTGATGTTGA
CCTGGGTCGAACCGACGTACAGCGGCTGGCCGAGCACGAACAGGAATTCCCAGGCCTTGT
CGCGCACCAGGGCACGGCTGTCGATCAGCTCCAGGTTGTAGATGCCACGCTTGGCCAGCA
TGTACTGGTTGATCGGGAACTCCTCGGCACCGTTCGGGTTCGGGTAGACCTCCGAGGCCC
AGGTGTCGCCACCGAAGGCGACGATGCCCTGGTCGGCCAGCCACTTCGCCGCCTCCATGC
CGATACCCGGTTCCACTTCCAGGAACTGTTTGTCGTCCTTGCCGATCAGTTCCAGCCAGC
CGGTGTTGAACAGCACCACGTCGCCCTTGCGCAGGCGCAGCCCCTGCTTCTTCAGCACGG
CCTGGATGTCGGCCACGGTGAACTCGGTGCCGCCGGGCACGATCGCCTTGCCGTAGTACG
TGGTCATGTCCAGCACGACGCCACGGGTGACCATCGGCGGCACCTTCTCGACGCCGAGCT
TGCGCACCCCGTCCACGGTGACGAAGTCGGCGGCCTTGTTGCCGTTGTAGTAGACGTTGT
CGATGCCGATATGGCCGATGCCGTTGAGCTGGGTGCCAACGCCGGTCCAGGCGTTCACCA
GTTCATCGTTGAAGGTGAACTTGTTGGGGCCCAGCGACTTGCCAGCCTGCTGGCCGACCT
GCACGTTGTACAGGCGGAAGCTGCGGTGGCGGAACGCGGGCAGGTTCTTGTCCACCGGCA
CCGCCAGCGGATAGGTCTTGCCGGTCCTGACCAGCGAGACCGCGTGCTTGACCACGTCGG
CGGTCAGCAGGTTGGCCGCGCCAATCTCGTCGTTGGCACCGTAGGCAGAGGGGTACCAGT
CCTCGGCGGTGGCCTGGAAGGACAGCGGCAGGGTGGCCAGCGCTAGCGCAGCCAGGGTCT
TCATCTTCATGGCAAAGCTCCGGTAACTGTCAGGCCGTCGCGGGGGCGGCAAGCGGGGCA
TGCGGCGCAGCGGCGCCGGCATGGGCCGGGAAGTGCGGCAGCACGTACTCGGCGATTTCG
TGGAAGGTTTCGGCCAACGGCCGTTCGTTGCGGCGGAACTGCAGGCCGATGTGGTCGACA
CCGGCCGCCCGCATGGCGTGCAACTCGGCCAGCAGGGCGTTGCGGCCGCCGCGCAGGCCA
AAGCGCCAGCGCTGCAGAGGAGCATCGGCATCGGCCACCAGGTCCAGGTGGATGAAGCTG
GCATAGGGCTTGTTGCCGGCCACGGCGCGCCAGGCCGCCACGCGTTGTACATGGTCCTGC
GGCGTGCCCGGGTAGGCCAGGCAGCCATCCATGTGCTGGCCGATCCACGCCGGTTGCTGC
TGGGCCAGGCCTGCCACGAACAGCGGCAGGGCCGGGCCATCCGCGGGCAGCACGTCCAAG
CCCTGCGGCAGGTGCGCGGCGGCGCCTTCGCGCAGCAGTGCGATCTGCTCGCGGAAGCGG
CTGCCACGGCTGTCGAAGTCGCGGCCGAACAGCGGGTACTCCACCGGGCGGTCGCCACTG
GCCACGCCCAGCAGCAGGCGGTCACCGCTCAGCCGCTGCACGCTGCGTGCCGACTTCAGG
GTCAGCAACGGCTCGCGGATCGGCAGCACCACCGCGCCGGTACCCAGCAGGATGTGCTCG
GTGATGCCGGCCAGGTAGCCGAGGTAACTGAACACCTCGAACACCTGTGCGGCATCGCCG
AAGGCCGGGTCGTACACCGGCACGTCGCGTACCCACAGCGCACGGAAGCCAAGGCGGTCG
GCCAGCCGTGCCAGCTCCGCATGGCGCTGCAGGTCCGGTTCGCCGGGCAGGCGTCGCGCG
GCGTGTCGTGCCTGTTCGCCCAGCGGTGTCCAGTCATTGTCCAGCGGTGCTTCGATGCCG
ATGCTGAAACCACCGGCCTGCAGCCGCGTCAACGCATTGCCCATGGCGAGGCTCCTCAGT
CCCAGGCCGGGGCCAGGCCCGGCGGATCGACTTCGCGGCCGTTGCGGTCAAGCGCGGCGA
TCGCGGCCATGTCATCGGCATCCAGGTGCAGGTCCTGGGCAAGCAGGTTGCTGGCCAGGT
TCTCGCGCTTGGTCGAGGACGGGATGACCGAGTAACCCCGCTGCAGCGCCCACGCCAGCG
CGACCTGGGCGACGGTGGCCTGGTGCTTGTCGGCGATGGCGGCCAGCACCGGGTCCTTCA
GCACCTTGCCGTAGGCCAGGGTCATGTAGGAGGTGACGGTGATGCCTTGTTCCTGCAGGA
AGGCAGTCAGTGCCGGGTTCTGCAGGTAGGGGCTCAGTTCGATCTGGTTGGTGGCGATCT
CGCCGGCGCCGACCACCTCGATGGCCTGCCGGGTCAGTTCGATGTTGAAGTTGGACACAC
CGATCTGACGGGTCAGGCCCAGCGATTTGGCTTCGGCCAGCGCGGTCATGTACTCGCGCA
GTTCAACGCCATTGCCCGGCGCCGGCCAGTGGATCAGCAGCAGGTCGACGTACCCGGTGC
GCAGCTTGGCCAGGCTGTCGCGCAGGCTCGGGATCAGCTTGTCGGCGGCGTAGTTGTCCA
CCCAGATCTTGGTGGTCAGGAACAGCTCGTCGCGCGGGACGCCGGATTCGGCGATGGCCT
GGCCGACCTCGGCTTCGTTGCCGTAGATCTGCGCGGTATCGATCGCACGGTAGCCGACGT
CGAGGGCGTTGCGCACCGAATCGATGACGGTCTGGCCGGTCAGGCGGAAGGTGCCGACGC
CAAAGGAAGGAACGCTCATGATGGACTCCAGGGACTTCGTTGAGAGCCGGTGGGCTCGGG
ACAGGGCGAAGTGTGGGCGCTTTACATTTGTTGATTAAGCCGTGTATACGGGAAACGCTT
TTGCGCCGAGGTAAAAAATGAAAACCACCCTGGATGAGCTGAAGGCCTTCGTGGCCGTGG
TCGACAGCGGTTCGATCACCGCCGCGGCCGAAGAGCTGGAGCTGACCATCTCCGCCACCA
GCCGCACCTTGGCGCGGCTGGAGGACAAGCTGCAGACCACGCTGCTGCGGCGGACCACGC
GGCGGCTGGAGCTGACCGAGGAGGGAGCCGCATTCCTGGAGTACGCGCGCACGATCCTGG
CCACGGTGGACGAGGCCGAGGAACAGATGGCCGCGCGGCGGCTGCAGCCGGTCGGGCGCC
TGCGCGTAGACGCCGCCACGCCGTTCATGCTGCACGTCATCGTGCCGTTGCTGGAGGGCT
TCCGCGAGCGCTACCCGCAGGTGGAGCTGGAGCTGAATTCCAATGAAGGCATCACCGACC
TGATCGAGAAGCGCACCGACGTAGCGTTCCGCATTGGCGTGCTGCGCGATTCCACCCTGC
ATGCGCGGCCGATCGGCCACAGCCGCATCCGCGTGGTGGCCAGCCCCGAGTACCTGCGCC
GGCATGGCACGCCCACGCGGGTGGAGCAGCTGCGCGAGCACGAACTGCTTGGCTTCACCC
AGCCCAGTTCGTTGAACGAATGGCCGCTGCAGGATGCCGATGGCGGCCCTTTCGTGATCG
AGCCGGCGATTGCTTCATCCAGTGGCGAGACACTGCGGCAGATGGCGGTGACCGGGCTGG
GCATCGCCTGCCTGTCCGACTTCCTGACCCGCCAGGACCGGCGTGACGGCCGCCTGGTGC
AGTTGTTCGCCAAGCAGACGCAGGAGGTGCGCCAGCCGATCAACGCGGTGTACTACCGCA
ACACCGCGCTGGCCGCGCGCATCACCTGTTTCGTCGACCACGTGACGCAGACGCTCGGCC
AACGTCCGTTTGACGAGTAAGGCGGGGTAGAGCCGGCCGATGGCCGGCTGCCGGGTCTCT
GTGGCTGCCGGCCAGCGGCCGGCACTACCAACTGTGTATCACCTGATGCGTGGCCCATGC
ATGGAGGGGGTAGAGCCGGCCGCTGGCCGGCTGCCGGGTCTCTGGGGCTGCCGGCCAGCG
GCCGGCACTACCAAATGCGCGTCACCTGTTGCGTTGCCCATGCATGGAGGGGTAGAGCCG
GCCGCGGGCCGGCTGGCGGGTCCCCGGGGCTGCCGGCCAGCGGCCGGCACTACCGGCGGT
TGTGCAGCGCGCGCCGGTTGCCGATGTGCGCGCATGCCAGCAGCACGCCACCACCAGCTG
TCGCCACGCCATGCCAGAGCAGTGATTCCTTCAGCGGCAGGTATAGCGAGGCCGACAACA
GCAGGAGGGCGCCGACGCAGGCCAGCCTTGCAGGTCGCCAGCGCCCATGCCGGTGAACCC
CGGCCAAGGTGCTCGCCAAGGCCAGCGACGAGGCCAGCAGCGCAAACACCCATTCCCAGC
GCGACATCATCAGCAGAAACGTCATCGCGCCATGGCCGGGGTGCTGGAACGAGCGCAGCG
CCATCATCGCTGCCGGCACGAAGGCCAACAGCAGGGGCAGGGCGATGCAATGGGCGGCGC
AGGCCAGGGACAGCCAGGCCCCGGCTAGATCGAAGCGGGGGTGCCAGCGTGCCGAAGCTG
GCGGCTGGGCCAGGGCCCTTGCAGGCGTCGTGGGGATGTGGTCCATAATGTTACAGAGTA
ACAATTGGAGCCTCTCCCATGAAGCGTTCTGCTGCTCTTTTCCTGCTGCTGGCTGCCAGC
GCTGCACAGGCCCATGATGTCCGCCAGCTCGGTGCGCACGTACACGGCCAGGCCACCGTT
GATCTTGCGCTTGACCAGCAGACGCTGGAATTCGCCCTGCAGGCGCCCGGCATCGGCATC
CTTGATTTCGAGCGGCCGTCGGCCAATGCAACCGAGCAGGCCGCGCTGGCGCGTGCGATT
GCGCTGCTGCAAAGCGGCAGCTGGGTCACCTTGCCCACCGCCGCGGGCTGCCGCCTTATC
GCGAACGATGCCAGGGCCGAGGGCTTCGATGCGATGGCTGCCGCGCCGCCGCCCGGTCAG
CATCGCCACGCAGGGTTCAGCGCAACGCTGCGGTACCAGTGCACCAAGCCTGCCGGGTTG
CGGGCCATCGTCGTGCGCCTGCCCGCAGTATTCCCGGGCCTGCACGAAGTGATCGTCAAC
AGCACCACCGCCCATGGCCAGAACCGCAGCGTGTTGACTGCGGACAATCTGCGCGTGGTG
CTGGCACCGTGAGCATGCGACCGGTGATCGTGCTGGATGGCGTGCAGTTCGGCTATGGCC
GGCGGCTGGTGCTGGACGTGCCGCGGCTATGGATCGAGCAGGGCAGCAGCGTGCTGCTGC
GCGGAATCAGTGGCGGTGGCAAGAGCACGCTGCTCGGCCTGCTGGCGGGCGTGCTGCTGC
CCGGCAACGGCCGCATCGAGGTCGCCGGCCACGCGCTGCAGGCGATGCGTGGTGCCGCGC
GGGATCGCTTCCGCGCCGACCACCTGGGCGTGATCTTCCAGCAGTTCAACCTGCTGCCGT
TTCTCAGCGTGCGCGACAACATCGCACTGGGCCTGCGCTTCTCGCGCCTGCGCAGTGCGC
GCATCAGCGGGCCGTTGAATGCCGAGATCGCGCGACTGCTGCAGGCCCTGCAGCTGGACC
CCGGGCTGATGCAGCGCCGCGCCGGCACGCTCAGCGTCGGCCAGCAACAACGCGTGGCGG
CGGCACGCGCGCTGATCGGCCGCCCGGCGTTGCTGCTGGCTGATGAGCCGACCTCGGCGC
TCGACCGCGACGCGGCGACCGCGTTCCTGAAGCTGATGTCGGCGCAATGCGAGGCGGCCG
GCACCACGGTGCTGGTGGTCAGCCATGACGACAGCCTGCAGCCGTTGTTCGACCGCACGA
TTGCCCTGTCTCAGATCAACCAGGCAGGTGCCGGCCATGCTTGAGCTTGCCTGGGCCAGC
CTGCGCAGCCGCGCGTTGAGCGTGGGCCTGACCGTGCTGGTCATCTCCCTCAGCGTGGTG
CTGTTGCTGGGTGTCGAGCGTGTGCGCACGCAGGCGCACGAAGGCTTCGCCAGCACGGTG
TCGGGCACGGACCTGATTGTCGGTGCGCGTTCGGGGCCGGTGAACCTGCTGCTGTACGCG
GTGTTCCATATCGGTGACCCGACCAACAACGTGTCCTGGCAGTCCTACCAGGCGCTGTCC
GCAATGCCGCAGGTGAAGTGGGCGGTGCCGCTGTCGCTGGGCGATTCCTGGCGCGGCTAC
CGGGTAGTGGGTACCACTGGCGGCTACTTTGAACACTATCGTTATGGTTCCGGTCACGCG
CTTGCTTTTGCACAGGGGCGGCCCTTTGATGATCTGTATGACGCGGTGATCGGTGCGGAG
GTGGCACGCGCGCAGAAGGTCGGCCTCGGCGACGAGATCGTGCTGGCGCACGGCACCGGC
GCGGTCACGCTGGCCACGCATGCCGACAAGCCGTTCCGGGTCTCCGGCATCCTGCAGCGC
ACCGGCACGCCAGTGGATTCGTCGCTGCTGGTCTCGCTGCCGGCGATCGAGGCCATCCAC
GTCGACTGGCGCTCGGGTGTGCAGCTGCGCAGCCAGAGCGTCAGTGCCGAGCAGGCGCGC
CACCTCGATCTGACCCCGACCAGCATCACCGCTTTCATGCTCGGCCTTAACTCGCGCATC
GCCACCTTTTCGGTGCAGCGCAGGATCAACGAGTATCCCGAAGAGGCGATGCTGGCGATC
CTGCCCGGGGTGACGCTGCAGCAGCTGTGGCAGTCGCTGGGCACGGCCGAGCGCGCCCTG
CAGCTGATCAGCGCGTTGGTGGTGTTGCTGGGCATGGTCTCGCTGGTGGCGTTGCTGGTC
TCGACGCTGCAGCAGCGGCGGCGCGAGATGGCGATCCTGCGTGCGACCGGCGCGCGGCCG
GGTTACATCGCCGGCCTGCTGGTAGTGGAAGCGGTGGCAACCAGTGCCGTGGCCTGCGTG
CTGGCGTTGGGGCTGCTGGTGGCCGCCAGCATGGCCGGACGCGGCTGGGCCCTGGCCACG
TTCGGCCTGTCCATCACCCATGTCTGGCCGGATGGCCGCGAGCTGGCCTGGGTGGCGGGT
GTGTTGGCGATCAGCGCGGTGGCCGGGCTGGTGCCGGCGTTGCTGGCCTACCGGCGCACC
TTGGCCGATGGCCTGTCGCCGGGAGGCTGAGCATGCGCTGGATGCTGTCATTGCCGATGG
TACTGGCGCTGGCAGCCTGCGAGCGGCCGGTGGATACCGGTGTGCAGGCGTTGCCACCTC
CGCCGGTTGTCGACCACGCTGGCGCTGCGGATGCGGCGGAGCAGGAACTGGACTGGTTGC
AGATGATGCCCAAGGACGAGCTGGCCGCGCTGGAGCGCGGAGAGGGCCCGGAGGTGGAGC
ACAACGGCAACCGGCGCATGCCGCAGTTCGGCACGTTCCGTACCGTGGATACGGTGCTGC
AGCGTCCGGTGCGCCTGCCCGGCTACGTGGTGCCGCTGGCCACTGCGCAGGACGGGCGCC
TGACCGAATTCCTGTTCGTGCCGTACTACGGCGCCTGCATCCACGTACCACCGCCGCCAC
CGAACCAGATCGTGCACGTGGTGCTGCCGCGCCCGATCGCCATGCCGGACATGTACTCGC
CGTTCTTCCTGGCCGGCACCCTGCGTGCCGAGCGGCTGGATGATGATCTGGCCGGTTCCG
CCTACACCATGCGCGATGCCCAGCTGAGGCCCTATGAACCGTAGCGCTGTGTTGCTGCTT
GGATGCGTCTGGTTGGCAGGCTGCACGTCACCGGGCGGTGATGCCGTGGTGGCCACGCCG
CGCGACAAGCCGTTGCCCTCCGCCGCGCCCGAAACGCCTATCGACCGCTGGGACGCGCTG
CGGCCGGACGAAGTGACCTATCAGCGCCCGCCCCCGCAGATCGGCTTGTCACGCAATGGC
ATGGACGGGGTGGGCGGCCTGATCGACGACACCGGCTCGGGCACGCCACCGGGGCAGGAA
ATCGACCATTCCAGCCCGGATCGCGCCAAGCAGTTCGGCTCTTCGCGCGTGGTCGACGCT
GTCGACGGTCGCGCGGTGGATCTGGATGGCTACGTGGTACCGCTGGGCACCAATGATGCC
GGGCTGGTCGATGAGCTGCTGTTCGTGCCGTTCTATGGTGCGTGCATCCACGTGCCGCCG
CCGCCACCGAACCAGATCATCCATGTGACCCTGGCCACGCCGATCGCGCTGGGCGATCTT
TGGGACCCGTACCGGTTGGCCGGCCGCCTGCAGGTGAAGCGCTTCGATGCGGACATTGCC
AGCGCGTCCTACGATGCCGCAGCGGCCACGCTGACGGCGATCCACGACTGATGCGCATGC
GCTGGATCCTGGCTGCCGGGGTGCTGGTGAGCGCAGTCGTGCTGCTGGTGTGGTGGCAGC
GGCAGCGCGCACCCACCGCGCCGCCGTTGGTCGCGTTTCCAGCACCGGCGTCCGACGCCA
GCCAGCGCATCGAACAGCGTTTGGGTGACGACCACGCGTTCCGCAACGACGTGCTGTTCC
TGCTTGCGGCAACAGTGCGCGACCGCTGCCAGCCAGCGCAGGCGGGGCTGCTGGCGCGCA
TGGCCAATCGTGCGTCGCTGCCGGTGCTGGCGGCGGTGAGTGCGGTGACCCAGCAGGATC
CATCGCTGGACCGGCCGATCTACCAGTACATCCAGCACCGCGCCGACGCGACGCAGTGCG
GCCATCCGCTGCAGATGCCGTTGACCGGTGGGCGCAGCATGGTGTTGGACATCGAACAGT
ACGCGCGCACCTTCCCGGACAGCTACTTCGACCCGCAGCGCAGCAGTGAACCCCGGGACT
TTGGTGGACGGTCGTTGCAGCAGCGCGCTGGCAACGCCTGCAACAGCGTGGTGTATTCGG
TGCTGCCGCTGGGTGGCACCGACTGGCGGTGCAGCAGCCTGCGCGCGAATGCCCGCGCGC
GGGTGCGCGGCCTGTGCGAGGACGAGCTGCGGCGCCAGCACGGGGCAACGGGCGGGGAGC
TGGACATGGCCGTGGGGCAGGGCATGCAGGCGGCGGTGGTAGCGGCGATTGCTGCGCTGC
CGGAAGACTGCCGGTGATGATCCCGGACACCAGCCAAGACCGGGCATGAGGGGCGCGGCA
ACATGAACATTGCCCGGACCGCAATCTGAGCCGCTGTCGCCGCCTTCATAACTATACAGG
ACATCCTGTATAGTTATCGCCGTAATCCACCCCCACCAGGTTCTCCCATGGCTTCGTCCC
AGCCCTTGGCCGGTGCTCCGGCCCTGTCGCGTGCCCGTCGCTGGGCACTGTTGTTCACCG
TCGCCGCCGGCCTGCTGCTGGTCACGCTCGACAACTCCGTGCTCTACACCGCCCTGCCCA
CGCTGACCGAAGAACTCTCGGCCAGTGCCGGCCAGGCGCTGTGGATCATCAACGCCTATC
CGCTTGTGATGGCCGGCCTGCTGCTGGGTGCGGGCACGCTGGGCGACCGCATCGGCCACC
GCCGCATGTTCCTGATCGGCCTGGTGGTGTTCGGCGTGGCATCGTTGGCAGCGGCGTTCG
CCGACACCGCAGGGCTGCTGATTGCCGCGCGCGCCTTCCTGGCGGTCGGCGCGGCCGCGA
TGATGCCGGCCACGCTGGCGCTGATCGGCCTGAGCTTCCACGAAGCGCGCGAACGCAACA
TCGCCATCGCGATCTGGGGTTCGGTGGCGATCGTCGGTGCGGCGCTTGGCCCGATCATCG
GTGGCTGGCTGCTGCAGCATTTCTGGTGGGGCTCGGTGTTCCTGATCAACGTGCCGGTGG
TCGTGGTCGCGTTCGTGGCCACGCTGCTGCTGGCACCGGAAGGCCAGCGCGACCCCTCGC
GACCGTGGGACCTGGTTTCGTCGCTGCTGGCTCTGGCTGCACTGTCCGGCCTGGTGCTGG
CGATCAAGTCGCTGATCGCTACGCCGCCGTCGTATGCGCTGGGTGCAGGCGCGCTGCTGC
TGGCCGCCATCAGTGGTGCGGCGTTCGCGCGCCGCCAGCAGCAGCTGCCGTACCCGCTGC
TGGACTTTGCAATCTTCCGCAATCCGGCGTTCCTGGCCGGCACGTTGTCGGCGGTGTTCA
CCCTGTTTGCGATGGCCGGCCTGCAGCTGGTCACCACCCAGCGCTTCCAGCTGGTGGCGG
GCTTTTCGCCGCTGCAGGCGGGCCTGCTGGTGTCGGTGGCCGCGCTGGGCAGCCTGCCCA
GTGCGCTGCTGGGCGGCAGCATCCTGCACCGGGTGGGCCTGCGCCCGCTGATCTGCGGCG
GCCTGGCCACAGGTGCGCTGGGTGTAGGCGTGGTGGCATTCGGCTTCCCGCACGGCCTCG
GCTGGGTGGTCGCCGGCATGGCGATCACCGGCTTCGGCATGGGTTCGGCCATCTCGGTGG
CGTCCACCGCCATCCTCAACAACGTACCGGCGCACCGTGCGGGCATGGCCTCGTCGGTGG
AAGAGGTGTCCTACGAGTTCGGTGGCCTGCTGGCGCTGGCGATGCTGGGCAGCTTGAGCG
AGGCGATGTATGGCGCATTCCTGCCGGTCTCGGCCGACATGCCCGCGCTTGCACGGGAAG
GCTTCACCCAGGCGCTGCACGTGGCACGTGAAAGCGGGCAGGGCGAGTGGTTCGCACTGG
CCACGGCCGCGTATGACCGCGGCTACCAGATCGTGCTGCTGGTGATCACGGTGGTGCTGG
CGCTGGGCGCGTCGATCATCGCGCGTCTGCTGCGCGGGCGCGTCGGCAGCCGCGAGGGTG
CGGCCGATCGCGTAAAATGACGCGATGAGAACCAGCAAGCGCGACCGCATTCTCGACGCC
GCCGTCAACGTGATCAATCGTGATGGCGTGCGCGCAGTGACCTTCGAGTCGGTGGCGGCC
GAGGCCCAGCTGACCCGCGGCGGCCTGCTGTACCACTTCCCGTCGCGCGAGGCGCTGCTG
CGCGGCATCGACGAGCACCTGGTGAAGGCCTGGGAGACGTCGATGGAAACGCTGCTGGGC
AAGCGTGCAGACGAAGCCTCGGCGCTGGAGCGTTACCAGACCTTCGTGCGCGTCTCGGCG
CAGAGCGCTACCCGTGCCGAGCTGATGTTCATGCTCGAATCGGCCGATCCGGACGCCGAT
GAGCGCCCGTGGGGGCCGGCGGTACGGCGTTGGGCGCCGTTGCCGCCGTCGACCGGGCAG
AGCGACCCGGCCGCGCTCGACAATTTCGTGGCACGACTGGCCGCCGACGGCCTGTGGATC
TACGAGGCGATGTACGAGGGGCAGCTGGATGAAAGCGTGCGCGCCCAGGTGGCCGAACGG
ATCGCCGGGCTGCTGGCGAAGCCCGATGGAACGACCAGTTGAGCGGGCAGCCGGCGCGCC
GACATCGCCCGTGGTAGAGCCGACCGCTGGTCGGCTGCTCTTCGGTCAGGCCACGGAAAT
GCCGCTTCGATCGCCCGTGGTAGAGCCGACCGTTGGTCGGCTGCTCTTCGGTCAGGCCAC
GGAAATGCCGCTTCGATCGTCCGTGGTAGAGCCGACCGCTGGTCGGCTGCTCTTCGGTCA
GGCCACGGAAATGCCGCTTCGATCGTCCGTGGTAGAGCCGACCGCTGGTCGGCTGCCCTT
CGGTCAGATCACGAAAATGCCGCATCGGTAGAGTCGATCGTTAGTCGACTGCCCTTCGGT
CGGACAACGAACCTCCCGCGCGTCGCGCGATAGTCGACCAGCGGTCGACTCTGCCCCCTC
GCCTTTACCCAGCCTGCGCGGCGCCCGCGGCCAGCCACGCCCTCGGCGAAGCCCCCAACC
GCTTGCGGAACGCCTTCGACAACGATGCGGTATCGGCAAACCCCACCTCGATCGCCACCT
GCTTGACCGCCACGCCGGCCCGCAGCTGCGCGCAGGCCAGGCTCAGCCGCCAGTCCAGCA
GGTAGCTGGCTGGCGTTGCCTGCATCACGTCCTTGAACACGGCCGCGAACGCGCTGCGCG
ACATGCCGGCGGTCGCGGCCATGCGCGGCAGCGTCCATTCGTCCTGCGGTGCCTGGTGCA
TCGCCACCAGCGTGCGTGCCATCCGCGCATCGGACAGCCCCCGCATCAACCCGTGGCTGA
CGCCGGCTGCATCCGGGTGGTCGACCACCCAGCGCAGGATCTGGATCAGCGCCACCTCGA
ACAGGCGGTTGGTCAGCAGCCGTGACCCGCAGCGCTGGCGATCGGCTTCGGCGAACAGCA
GCTGCAGGGTGTCATCCAGTTCGGTGATCGCGGCCAGCGGCACCACCATCACCGGTGGCA
GCGACTGCACGATCGGATTGCGCGCGCCACCATCGAAATCCAGCGTGGCACAGGTGAAAT
CCGGGCCGTCCAGCGGAGCGTTGAAGAACACATGGTGCAGCGGCTGCGGATACAGCAGGA
GGCTGGGTGTATCGATCTTCAACCGGGGCAGCGCGCTATCGCCCCCAGGATGACGGACTT
CCATCTCACCCTGGCGCAGGATGTGCAGGAACGCACGACCGGGCTGCGGCTCGAAGACAT
GCTGCCCGCACAGCGGGCCACTGTGGAACAGCGCCGCCTGCACCCGGAAGCGTTCCAGCA
GCGAGGAGAGTCGATCTGGCGCAGGGGTGGCGGCGCGCATGCTCATGGACGTATGGACAA
CATATGTGGCGAATTGAGGATGTTGCGTCCAGGGAGTCTACCTAGGATGAGCGGGTCGTC
CAATCCCGGGCGCTTTCCCAAGGAGATCCACCATGTCCCGTGTCCCCCTGATCGATGCCG
CCAACACCACCGCCGACCGCCAGGCCCTGCTGGGCCAGGTCCACGCTGCCTTCGGCGCCA
CCCCGGCCATGTTCCGCGCCGTGGCCAACTCGCCGGCTGCCCTGCAGAGCATGTGGGGTT
CGTTCGGCGCGCTGGGCGGCGGTCGCCTGTCGCCGCTGCTGGGCGAGCAGATCGCCGTGG
CCATCGCCAACCGCAACGCCTGCGCGTACTGCCTGGCCGCGCACACGGCATTGGGCCGCA
AGGCCGGCGCCAGCGGTGAGCAGATGGCTGCCGCGCAGATCGGCCAGTCCAGCGACCCGG
CCACTGCGGCGGCGCTCGACTTCGCGTTGAAGGTGGTCGAGCAGCGTGCGCAGATCGCCG
ACGGCGACGTGCAGGCGCTGCGCGCGGCCGGCTTCGATGATGAGCAGGTCGTCGAGATCC
TCGCGCATGTGGCGCTCAACCTGTTCACCAACTACGTCAACGTGGCGTTCGACGTGCCGG
TGGACTTCCCGAAGGTCGCGCTGCGCTGAGGCGTACCGGGCCGGGGGACGCAGTGCTCCC
GGCCATCCTCAGCGGGCGTGGCCGTCGTGCGCCTGCAGCCGCTCCGGATGCGTATACACA
TTGAACCCGCTTTCCCGCGCGAACCCGACCAGGCACAGGCCGGCGCTGCGGGCCAGATCG
ATCGCCAGCGCGGTCGGCGCGGACACTGCCGCCAGCACGCTGGCGCCGGCGCGCACTGCC
TTGCTCACCATCTCGTAGCTGGCCCGGCTGGAAATCACCAGCAGGCCGCCTTCGATGGCG
TGTTCGTTGTGGTGCAGGGCGCCGATCAGCTTGTCCAGTGCATTGTGGCGGCCGACGTCC
TCGCGTACCCAGCCGATGCGCCCACTGGCGTCGGCCCAGGCCGCGGCATGGATCGAGCCG
CTTGCCGCATTCATCGGCTGGTGCTGCGCCAAGCTGGCCAACGCCCGCTGCAGGGCGGTG
GCGGAATAGCTGCGGCGCTCGCGGATCTGCGGCAGTGGGCGCAGCACTTCTTCCAGCTGG
CGCGTGCCGCACAGGCCACAGCCACCACGGCCGGGCAGCAGGCGTCCCTTGTCGGGGTCG
AGGTTTGCGCCGGGCGCAGCCTCGTCCACGGTCATCTGCAGCTCGATGCCTTCCAGCTGT
GGGTGGATATCGATCGACAGCAGCTGCGAGGGCGCGCTGATCAGGCCTTCGCTGAGCGAA
AATCCGAGTGCGAAGTCCTCCAGATCACAGGGTGTGGCCATCATCACGGCAAAGGCGGCA
TCGTTGTAGCGCAGCGCCATCGGCACTTCCTCGGCCACCACGTCGACCTGCTGCTGTTGC
GTGCCGCCGCGCCAGCGCTGCAACGGGCGTTGGGCGGTGCCGGCAGGCGGGGTGTGCGGC
GGGATCGAATCAGGCATGCAGCGCGTCCGGACAAGGGAGAAACGCGGGCGGGCCACCGCC
TGCGGTTTCGAGGATAGCGCAGTGGTCGCGCGCAGACGCGGCTGTAACCGTTGCCATGGC
AGGTTGTGCTGAAATCAGCCTGTGCCCTCTGGCGAAGCGCCGTGGGCCGTGCTTGACTGT
GCGGCTGGTCGTGCCACTGAATGCACCGCCGGACCGCGTTGTGCCGTTCGTTGCTGCGTT
CCTTCCGCCAGGTTCCCGAACATGTCCGAGCAGAAACCGCCGCGTTACAAGCCCTACAAC
CAGCCCGCCGGAGGCTGGGGTGCCGCCGGCGCCACGGCCAAGGTGCTGCTGCAGCAGAGT
GTGATCGGCAAGGGATCGAAGGCATTGCTGGCGATGAACCAGCCCGGTGGCTTCAAGTGC
CCCAGCTGCGCGTTCCCCGATGCCGACGAACGCAAGAAGCTGGAGTTCTGCGAGAACGGC
GCGAAGGCACTGGCCTGGGAAGCCACCCAGTTCCGCGCCGGCCGCGAACTGTTCGCCCGG
TACACCGTGACTGAACTGATGGCGCAGACCGACTACTGGCTGGAGATGCAGGGCCGGCTG
ACCGAGCCGATGCGCTACGACGCAGCCACCGACCACTACGTGCCGTGCAGCTGGGACGAT
GCCTTCGCGCTGATCGGCCGCCACCTGCAGGCGCTGGACAGCCCGCACCAGGCCGAGTTC
TACACCTCCGGCCGCACGCCCAATGAAGCCGCGTTCCTGTATTCGATCTTCGTGCGCGAG
TTCGGCACCAATAATTTCCCGGACTGCTCGAACATGTGCCACGAGCCGACCAGCCGTGGC
CTGCCGCCGGCCATCGGGGTGGGCAAGGGCACCATCGTGCTGCAGGATTTCGAGCATGCC
GAGGCGATCTTCGTGATCGGCCAGAACACCGGTACCAATTCACCGCGGATGATGAGCAAC
CTGGTCGAGGCGCGTAAACGCGGCATCCCGATCGTGGCGGTCAATCCGATGCCCGAGCGT
GCGCTGATCCGCTTCGCCGAGCCGCAGGACGTGGTGCAGATGGCCACGTTCGGTTCGACC
GAGATCACCAGCGAGTTCGTGCATATCCGCATCGGCGGCGACCTGGCCCTGATCAAGGGC
ATGATGAAGGTGATGTTCGAGCGTGAGGCACAGGGCGAGCGCGTGCTCGACCATGATTTC
CTGTCGGAACACACGGTGGGCCTGGAGGCGCTGCGCGAAGACGTGATGACGCAGGACTGG
GACCAGATCGTGCAGGTGTCCGGCATTTCGCAGGCGCAGATCCGCCGCTGTGCGGAGATC
TACATCCGTTCCAAGGCCACCGTGATCTGCTACGGCATGGGGCTGACCCAGCACCAGTAT
GGCTCGCGCCTGCTGCAGCAGGTCGCCAACCTGCTGTTGCTGCGTGGCAACTTCGGCAAG
CCCGGCGCCGGCATCGGACCGATCCGTGGGCATTCCAATGTGCAGGGCGACCGCACCGTC
GGCATCGACGAGAAGCCCAAGCCGGCCTATCTGGACCGCGTGCAGCAGGTGTTCGGCTTC
GACCCGCCGCGCGAGCATGGCCACCATGTGGTCGAATCCATCGAGGCGATGCTGGACGGC
AGCGCCAAGGTGTTCATCGGCCTGGGTGGCAACTTCATCCATGCCGTGCCCGATACCCCG
CGTGCGTATGAGGCAATGCGTTGCCTGGAGCTCACCGTGGGCATTGCCACCAAGCTCAAC
CGCGGGCACCTGGTCCATGGCCGCGATGCACTGATCCTGCCGGTGGTGGCGCGCTCGGAG
CGCATCGTTACGCCGGCCGGCGAGCAGTTCGTCACCATCGAAGACGCGATGTCGAATGTA
ACCGCGTCGCGCGGGGTACTGGAGCCGGTCAGTGCCGAGGTGTTGCCCGAGGTCGAGATC
GTCTGCCGGATGGCACTGGCCACGCTGCCGGACAGCAGGGTTGACTGGGCCGGCTGCATG
CACGACTACGCGCCCATCCGCGAGCTGATTGCCGCGGTGTATCCGGAGATCTACACCGGC
TTCAACGAGCGCATCCAGCAGCCACACGGTTTCCATCTGGACATTCCGCCGCGCCGCCGG
GTGTGGCCCACGCCCAATGGCAAGGCCAACATCCTGGTGATGCCTGGCCTGGACGTGGAC
GATCCGGTGCACGATCCGGACATGCTGCGGTTGGCCACGGTACGCTCGCATGATCAGTAC
AACACCACCATCTACAGCTACAACGACCGCTATCGCGGCGTGTACAACGATCGCATGGTG
CTGTTCATGAACATCGAGGACCGGCTGGCGCGCGGGCTGGAGAAGGAGGCGCTGGTCAGC
CTGGAGACGATCAGCGGCGATGGCGTGCAGCGCCGCATCGAGGGCCTGACGGTGCTGGAT
TACCCGATGCCGCGCGGCGCGCTGGCCGGTTACTACCCGGAACTGAACCCGTTGCTGCCG
CTGGACTACTACGACAGGATCAGCGGCACACCCGCAGCGAAGTCGATCCCGGTGCGGATG
CGGGCGATGGCGGCGGCGATTGCGTGACGCGCATCGGCTATCATCGGTGGGTGAACCTGC
CTGGCCTGCTGCTGCGATGGATGCTGCTCGTTGCCCTGGTGCTGAATGCACCGGCGCTGG
CGCTTGCCTCGTCTTCGTACGGCGGGTCGGCCAACCAGGATCACTGCGCTGCACCGCACG
CGGCCGCGCTGGCCGCAGCCGGCTGCTGCGATGATGCGGCTCCGTCGGCCTGCCAGAGTG
GTGAATGCGAATGCCCGCCGGCCTGCCTTGGCATGCTGGCCACGTTGAGTGGAACGCCCG
CCTCGCCGTGGCGTGAGGCGCCTGTAGCTGCCCGTTCCCAGCAACGCGCATCGCCGCCGA
TGCCGGACCCGTTGCGTCCCCCCATCGTGTGATGTCCTGCAGGCGCTCAAGCGCCTGCCA
TGACTGTTCGGCTCTTTCTCGCCTCTGCCTGCGCCTTCGATGCGCGGGCGGCGGGCCGCG
TTGCCCGCCTCAGCAAAGGAATCACTCAATGAACCGTTCTCTCTCCCTCGGCCTGCTGCT
GGGCACCGTGCTGGCCACCACCGCCTGTGCACGTGCCGCCGAAGAATCCGCCGCCGCACC
GGTCGCCAGCAAGGCTCCGGTGGCACCGATCCAGGCCAGCCCGGCCAAGGTCGATCCGGC
CCTGCCGGTGGCCATCGTGCACAAGACCGCCAGCTGTGGCTGTTGCGGTATCTGGGTCGA
CCATCTGAAGGCCGCGGGCTTCCAGGTGGACGTGCGCGATACCGATGACATGAATCCGAT
CAAGGTCCGCCTGGGCGTGCCAGTCGGCAAGGCCTCCTGCCATACCGCCGAGATCGGCGG
TTATGTGGTCGAAGGCCACATCCCGGCCGAGGACATCAAGCGCCTGCTGGCCGAACGCCC
GACCGCACGCGGGCTGGTGCTGCCCGGCATGCCGGCCGGTTCGCCGGGCATGGAAATGCC
GGATGGTTACGTGCAGCCGTACACCGTCGAGCTGGTGCGGACCGACGGCAGCACCGAGCC
GTTTGCCCAGCACGGGCAGGGTGGCTGATGGAAGGCGGGTGCCGGTCGTCCTGACCGGCA
CCCTTCGACGCGTCTTGTGTAGGGCTGAGCCTATGCTCGGCTGTGTTTGGCCGGCAAGCC
GAGCATGGGCTCGGCTCTACAGGATCAGCGTGCCGTGGCTGTTTCCTTGGCCAGCTGTGC
GTCGAACTTCTTCTCGGCCGCATCCGCGTAGGCCTTGCAGGTCAGGGCGTTGGCTCCGGC
CTCTGCACCCTCGGCATAGTTCCAGTTGCTGGCGCCCGGATGCGGCGTCAGCAGCAGGTC
GCAGGGCAGGCCGCGCACCGTAGCGAAGCTGCGCCGGTAGTCCTCGACCAGGCGGGGATA
ACGGGCGTTGCCCTGCAGCTGGTAGCCCGGCGCACTCAGGCTGTCGGCGTAGGCGATGCG
CACCGGCTGGCCATCGCGGGTATCGGTCCAGGTCCAGGCGGTGCTGCCTGGGGTGTGCCC
CGGCATGAAGTGCGCGGTGAACGCGATGCCGCCTACGGTGACCTCTTCGCCATCCATGAT
GATGCGGTCGGCGCTGGCCGGCGGAAAGGTGATGCTGTCGCCAAAGTGCAGGTCGTTGCT
GCCACCGCGCGCCAGCAGCACGGCCGATTCGGCGTTGGCCGCTACGCTGGCGCCGGTACG
GCGCTTCAGCTCCGCCACTGGCCCGGCATGGTCGGCGTGTGCGTGGCTGAGCAGGATCAG
CCGTAGATCCTGTGCTGCCACCCCGCGTGCCTTCATGTTGTCCAGCAGGTGACCGGCCAT
CTGCGGCATGCCGCCGTCGAGCAGTACCGCACCGTCGGCGGTCTGCACCAGCAGCGCGGT
CAGGTCCTCGGTGCCGATCTGCCAGGTGCGGTCGGCAATCTGCAGCGGTGCCATCGGCTG
CAGCCACGAGGCGTCCACGGTGTAGGCCTGCAGCTGCGGCAGCGGTGCGTCGGCGGCAGT
CACATCAAAGGCAAGTGTGGCAGTCAGGGCAAGGGTCGTCAGGCAAAGGCGCATGGCGGA
GAGGTGTCTGGGCAGGGTCGAATGAAACTAGCACGCGGGCGGGGCGGACCGTTTCGCGAA
TAATTCATGGCTGCGATAAGGTGCGCCGCAGCCTGCCCAGGGATTGTTCGCTGGCCATGG
ATTGTGAATCCACCTCCACGGGCTGGAGCGCAGAATCGGCCGGGGCTAGCCTGCTACCAG
GCTCAAGGAGGTGGACCATGCACGTGCTCATGGTGATGCTGGGTGGCGTACTGCTGCTGG
GGGTATTCGTGCTGTTTGGCCATCTCTGGAGCACGGGCACCTCGCAGCTGCCCACGGCAC
TGATCGCCTTCATCGCCACCTGGCTGCTGGTGGCCGTGGCCAACATGTGGGTAGGGGTCA
GCAAGGCCGGCTACGCGGTACGCGAGGAGCTGCCGATCCTGTTGCTGGTATTCGCCGTGC
CGGCGCTGCTGGCCGGTTTCCTGTACTGGCGCCTGGCGCGCTGAAGGAGTTCCATGAGTA
CCCGACTGCGCCTGCCCGCGCTCCGCCACCGCGATGGCCATCATGCCCGCGTGACCTACG
AAGAACTGTTCTTCGACCTGGTCTATGTGTTCGCGGTCACCCAGCTCAGCCACCATCTGC
TGCACCATATGGACCTGGCCGGCGTGCTGCAGACCCTGGTGCTGTGGTTCGCGGTCTGGC
TCGGCTGGCAGTACGCGTGCTGGGTCAGCAACTGGTTCGACCCGGAGGCGCCGCGCATCC
GGGGCCTGATGTTCGCCACCATGCTGCTGGCGTTGTTGATGTCCTCGTCCATTCCCGAGG
CGTTCGCCGATCGTGCGTGGATCTTCGCCGGGGCGTACGCCACGATGCAGGTCGGACGCA
CCGCGTTCGTGCTGCTGGAAGTCGGCCGCAACCATACGTTGGCGCCGAACTTCCGCCGCA
TGCTGGCCTGGGTCAGCGTGTCGGCCTGCTTCTGGCTGGCCGGCGCGGCGGCCGAGGGCC
ACCTGCGGCTGGCACTGTGGGCGATGGCGGCGGCCTGCGAATACATCTCGCCGATGTTCG
GCTTCGCGTTCCCGGGCATGGGCCGGTCGCACACCCGCGACTGGACCATCGAGGGCGGTC
ACCTGGCCGAACGCTGCCAGCTGTTCGTCATCGTCGCACTGGGCGAGACGTTGCTGGCCA
CCGGGGGCGTGCTAAGCGACGTCGAGCACTGGAGCCTGCAGGTGATCTCGGCGGTGCTGG
CCACCTTCGCTGGCACGATTGCCATGTGGTGGCTGTACTTCGGCATCTCCAGCCGCGATG
CCACAGAGGCCATCACCCACGCCGAAGACCCGGGCCGGATGGGCGCCAATTTCCATTACG
TGCATGCCCTGCTGATCGCCGGCATCATCGCCACCGCGGTGGGCAACGATCTGGTCATGG
ACCATCCGGCGGCGGCCGTCACCACGGTGTACGCCACGGTGATGGTGGCGGGCCCGCTGA
TCTATCTGCTGGGCAGTGCCCTGTACAAGCACGTGGTCTATGGGCGCGCGCCGCGCTCGC
ACCTGCTGGGCGCCGCCGCACTACTGATGCTGGGCCTGGTGTTGCCCTGGATGCACCTGC
TGGCCGCCGGATGGCTGACCAGCCTGGTGCTGCTGGGCGTGGGGTTGCTGGATGCGCGGC
TGAAGCGGCGCACCCGGCCGTTGCCGGGCTAGAACCCGCCGCCGGTCTTGAAGTCACCGC
CGCCGCTGATACCACCGCCGCTGTGGAAGCTGCTGCCGCTGGAACTGGAGCTGGAGCTGG
AGCTGGAGCTCGAACTGGAGCTCGAACCCGAGCCGGAACTGCTGGAACCGCCCGAAAGCA
GGTCGAACAGGCCGCCAGAGGAGCGGGTGGTGCTTCGGCTGCTGGTGGTGCTGAAGAAGG
ATGCGGCGACGGTGGCCGGCGCGACGGCCCGGTAGCTCGGCGCCTCGTAGGCCTGGCGCT
CGATGTCTGCTGCCGCCTGGTAGCTCCTCCGCGCCGCCTGCAGGCTGTCCAGGCGCTTTT
TCAGCACGGCCATTTCGCGGGTGTGCTCGCCTACCATCCCATCGATCTCGCCCAGGCGCA
GGCGACTGCGATGGATGCGCTCGAGCACGGCATCGTCCTCGCCGGAGGCGGTGGCGGCCA
CGCGCCGGTACAGGTCGTCCATGCTCTTGGCCGACAGCGTGCGCGCCAGCGCGGTGAGCA
GGGCGCTGCCTTCGGCATCGGTCCAACTGCGGAAGCCGTCGATCTGTGCCTGCTTGGCAT
CCACGGTCTGACGATGCAGCTGCTCGGCCAGCAGCGCCTGCGCTACTGCGCCCTGTGCCG
TCTGCAGCTGCTGGCGCAGCGGGTCGCCACCGGCGCGGGCGAGGGCGGCATCGCGGGCCT
GCTGTACCGGTTGGCGGGCCGCCTCCACGTCGTCGCGGGCGCGTCGGGCATGTTCCTGCA
GATAGGGCGGAAGCTCGACCAGCGTGGCGTACTCGCGACGGGCACGGTCAAAGCCGCACA
GTTCGGCCAGCCAGCCGTCGACGGTGCGCACCAGTGGCCAGCCGCGGTAGGCCGTGCTGC
CGTAGCTGCGCCGGTGCAGGTACATGAAGATCGGGTCGGCCTGATAGGCGCCGGCCTTGG
CGTCATGCTCCGATTGGGCAGAGGAAGCCATGCGCTCGACCGTGTCGGCACGCGCCACGG
CCAGCTGCAGGTCGTCCTGCAGCGCCCTGTAGGTAGGTTCCGCTTCCAGCGTGGTGTCCA
CCTGGTCCTGCAGGGCCTGCCAGCGTCCGCCGGCGGCGTCGCGTGCGGCAACGGCCTCCT
GCGACCGCTGCTGCAACGACTGCTCGATGTCCAGCAGCGCCTGCAGTTCGTCGTCCAGCA
CCGCCGCTTTGCGGTCACGGCGCTGCAGATCGGCGCCGGACTGCTGCAGCAGGTCCCGGG
CCAGCATCGGCGGCGCATCGTTTGCGGCCTCGGCCTGCAGGCGCGCCAGGGCGTTGAAGT
CGTCGCGGACCCGCCCGTGCAGCGCTTCCTGTTCCTTGATCAGCTCCCGGCACTGGTCGC
CACGCGCGGCCAGTTGTGCCTGCACCTGGCCGATATCGGTTTCGACATCGGCAATCGCGT
CGTTCAGGTCTCTCATGTCAGTTCCTTACCCATCACCATTGGGTGATGTAGCCACCGGTG
GCGGGCATGCGGAACCGCGGCGACAGGCTGCCGCGCGGCTTGCTGCCGATCTGGTCGTCT
TCGATGATGCCGTTGTCCTGCTTGTCGGCGGCAACCCGGTTGTAGGTGGCCTCGGGCACG
CGTACGGCAAACACCGAGACCCGTTCCTCCTTGCCGGTTTCCTCGTTGCGGATCGGCAGT
TCGGCAGCATTGCCGGCCTCGTCCAGCGCTTCGGTCACCAGATAGTAGTTGCGGCCACCA
TTGGCCTTCTCGTTGTAGCGCCAGACGCCGGTGCGTTCATCGTCACGGTTGACGATGCGG
TAGACCAGGGTCTGCGACAGCAGCCCCACCAGCTGGCTGACCTCGTCCAGGGCCGGCCCG
GCTTCGGCCAGCGTCTCGACCCGGATCAGGCGGGCGGCCTGCTCCAGCGCACGTTCGAAG
CGCTTGCGGTCTTCGCCGGCGACACCGGTGGCGAGGCCGTCGGCCTTGAGCTGGGCCAAC
CGCTCGTTGAGCGCGGCCAGCGTGGCGGCGCTGCCGATCAGCTCCTTCAGGGTCGCTACC
GCCTGGCCGGCCGCGGCGATGTCGCCCGCGCGCAGTGCCACGTCGCCGCCGGTGTAGGCG
CGTGCGCGCGCCTGCTCTGCATCCGGCGCGAGGCGTGCCGCCTTTGCAGCGGCGTTGGTG
GTATCCAGCAGCTCGCTGGCCTCGATCGCCTGGCCGAGGATGTTCACCCGCTCGGTCAGC
GGCGGCAGCGTTTCCCTGGCATTCGCCAGCAGCTGCGCGGCGGCCTGCCGATGCTGCTCA
ACCTGCGCGGCGGCCTGCTCGCCGGTGGCACTGCCACCACTGCTGAGCCGGGTGAGCTTG
TCCTTGCGCACCAGGGTCGGCTGTGCGGCCAGTGCGGCGGGAACCCCGGCGAAGCGCCGC
TGTGCTTCGGCCAGCGCGGCCTGTGCGCCTTCGGCCAGTGGCTGCAGGCGCCCACCGCTG
GCCGTGGCACGTGGCAGCAGCCCCTGCAGGGCCTGTTCCTGTGCCGCCAGCAGGGCGCGC
GCTGCAGCAGCCTCCTGTTGCTGCGCGGCCACCTTGTCGTTCAGCACCTGCACGTTCTTC
TGCACGTTGCTCTCGTGCACGAACGCTCCGAAGCTGCGTGCCATGACCAGCAGCATGCCG
AGCACCAGCAGCAGGAAGGCCGCCAGCAGCGCCCACTTCAACAGGCGGGCCCGATCGATC
CAGCGCCGCGCCAGCCACGCCTTCCAGCCACGCGGCGCGGTGTAGAGGTAGCGCTGCTCG
CGCTGGGCCTGGATGCCGGCCTCGAGGATCTCGTCGGAGACCTCGATGCCCTGCGAGCGG
TACAGCTCAAGCAGGCGCTGCTTCAGCGTCGCCTTGTCGTGGCCGCTGTCGGCCAGCGCC
TTCATTTCGGCGTTGCGGTAGCGCAGCTGGTCGACCACATCCATGGTCAGCAGCGCAGCC
TGCAGCTCGGCAGGGGCCATCGTCGCACTCACCTCAGCGCGACTCCGGGCTCGGCGGCGC
CTGCAGCAGAGCGGCGAAGCGCTGCTTGCCCTGTTCGACATACTCGGCGATCTCGGCCGA
GTCGCGGGTCGCCTGGCCGCGCAGCTGCTCGATCTCCCGCAGCGAGGTCTCCTGGAAGCG
CACCACCGCATCGACCAGCTTGCGCACCGAATCGACGCCGATGGTGGCGCCGTAGCCGGC
CTTCAGGCCCTCGTGCAGCACGTCATCGCCAATGTTGGCCACCGCTTCCAGGCCCTTGGA
GGTGCCCTCGGTCATCGCATTGAGCGCCTGCGTGGACTCATGCAGGCCCATCTGCGTGGT
GAAGGCCAGGTTCAAGGCGGTGAAGCTGGTTTCATTGGTGGAGAAGAACACCACCGAGCG
CTCGTTGACGCGGCGCTTGATCTCGTGCGACTGGTGCACGCGCAGCATGATCGCCTCGGA
GGTGGCGTAGTTCACCTGCAGGTTCTCGGCCAGGTCCTTGGCCAGCTGGTAGCGCGACTC
CTCGGCCTGGTTGTTGCGCAGGGCCTCGTCGCGGGCCATGACCAGGCGGCCGGTGTCGGC
GGCATCGGCGGCCGGATCGGCCGACTCCACGCGCTGCTGCGCCTGCTTCAGCGCCTCGCG
GGCATCGGCCAGCGCCTGCTCCTGCAGCTTCAAGAGCTCATGGGCCTGGATCTCGGCATC
CTTGATCGACAGGCGGAAGTCGCCGTACATCTCCAGCACGCGCGACTCGCGCTGCAGCTG
CTCGGCCGAATCGCGGCTGACTTCCAGGAATGTGCGGCGGATCTTCTCGAACCGGCTCGG
GATGTCGCCGCGGGTGACCTTCATCCACAGGTTCTGCAGGCGCTCGCCCATGTCGATCCT
GCCGTCGCGCACCTGCTCGACCATGGTGCTGGCATCGTCACGGATGCTGTCGAAGGCGCG
GATGATCTCGGTATAGCGGTCGGACACCTTGGCCGAGCTGATTTCATCACGCATCACGGC
ATTGAAATGCCCGGACTGCTGCAGCACGCGGGCAATGGCCACCACGCGGCCCTGGTCAAG
GGTGGACAGCTGCGAGACCAGCGCGATGGCCGGTGCGTTGTTGTCCTGGGGAGCGGCCAG
GCCCAGGCTGCGCAGCGTGGCCATGGCGCGGTCGAGGTACTTGATCGGCGCGGTAGCGGC
CGGCGTGGCAAGGAGGGTGTTCTCGGACATTTCGACGGCTCCGGTCAGGGCAGGCAATGA
GGAACCTGCCGCGCGGAACGGGCAGGTTGCTGCGAAACGAAGGGGAAGGGGAGCGGCAGC
CGTGCGGCGCACGACAGGCGGGCCCGGTCAAGGGCCGACGGCCCGGTATGGGCGAGGGTG
GTGTCCTGTTCAAGCATGGCGCATTCCCTGCAGATCGCCCCCCTGGCGATTCCGTCCCAT
TGTAGCGGCGGTGATGGGCAGGTGAAGCCCCACCGATGGCAGGGTGGAGTAGCGTTGGCG
CACGCTCATCGGTTGCGGCAAGCGAGGGCTTCGTGCAGAACGTACCGCAATGGTTGCTCT
GGTCGGGACTGTCCGCCGTGTTCGCAGCGCTGACTGCGCTGTTCGCCAAGGTCGGCGTCA
AGGGTGTCGACCCGGACCTGGCCATGGCCATCCGTACCCTGGTGGTGGCGGCGGTGATCC
TGCCGCTGGTGATGGTCACCGGCAAATGGTCCAATCCATTGCTGCTGCCGGGGCGGACCC
AGCTGTTCCTGGTGCTGTCGGCGCTGGCCACCGGTGCGTCGTGGCTGTTCTACTTCCGCG
CACTACAGAGCGGTGAGCTGGCCAAGGTGGCCGTGGTGGACAAGTTCAGCGTGGTGCTGG
CGATCGTGCTGGCCTATCTTCTGCTGGGCGAGCGGCCCAGCCTGCGGGAGTGGAGCGGCA
TCGGCCTGGTGCTGGCCGGGGTGATCGTGCTGGCCACGAAGAAGTAGCAGCGTTGAACCG
ACCAGAGGGGAGAGCAGGATGCAGGGCGAAGCACACGGTACGTTTGAAGTGGATCTGCGG
CCGATCGGTGGCAATGACGGCCCAATTGCGGTGATGTCGATCAACAAGACCTTCGCCGGC
GACCTGCACGGCAGCAGCGTCGGCCAGATGCTGGCCTTCCGCACGCCGGTGCAGGGCTCG
GCCGGCTACGTGGCGATGGAACGGGTAACGGCCACGCTGGCCGGGCGCCAGGGTGGGTTC
ACCCTGCAGCACAACGGGTTGATGACCCGTGGCACGCCGCAGCTGAGCGTGGTGGTGGTG
CCCGATTCGGGCAGTGAAGGACTGTTCGGCCTGAGCGGCACACTGGAGATCACCATCAGT
GAAGGCCGCCACGACTACCGGCTGGTCTACAGCCTGCCGGACGAGATCTAGCGGAGTTCC
GCTGCCATCGCCGCGAGCCGGGCGACGGTATTGAGATTGCGCGCCGTGCCCTGTGCCGAG
CCGGGAATGCGCAGGCGCGAGTCGGCCATGCCGGCGCCGTAGTGGATGAAGATCTCGCGC
GTGCCGAGTGCAAGCTGTTCGTCGCGCCGGCCGGTCACGCCATCAAGCGGGTCGGCAGGC
AGGCTGCCGTCGAGGAACAGGGCGACCACACGGTTGCCGGCGGCATCCGGAAACGGATTG
CGTGCCACCACGCCTGCGATCTCGCTGGCCGAACGCACCAGTACGCCTACCGGCTTGCCG
GCATATTCCTGGAGCCGCTGGCCGAGGGCCTGGCGCACGCCCGCCTCGTCGAGCGAGCTG
CGCAACACCACGTTGCCGCTGGCGATGTACGTGCGGACATCGGCGAAGCCTGCGTCCTCG
CACATCGCCACCAGTTCGCGCATCGGCAGCCTGCCGGTACCGCCGACGTTGACCGCGCGC
AGCAAGGCGACGTGGACGTTCATGGCGTCCCCGCCTGCAGGCGGTCGTACATGCGCACCA
GGTCGACCAGGGTGCGCGCGCCCATCTTGCGCATCACCTGTGCGCGGCGCACCTTCACCG
TGATCTCACTGACGCCGAGGTCGCCGGCGATCTGCTTGTTGAGGCGGCCACGCACCACGC
CATCGACCACCTCGCGCTCACCCGCGTTGAGCGTGTTCCAGCGCTGCTGCAGGGCATCGA
GCGCCTCGCCCTCGCGGCGGCGCTGGCGGTCGATCTCGATGCCCTTGTGGATCGCATCCA
GCAGTTCCTGGTCGCGAAAGGGCTTGGTCAGGAATTCGATGGCACCGTCCTTGATCGCGT
TGACACCCATCGCGATGTCGCCGTGGCCGGTGATGAACACCACGGGGAGCTGCAGGCCAT
GGCTGCCCATCGTGCGATGGAATTCAAGACCGCTCTGGCCGGGCATGCGCACGTCCAGCA
CCAGGCAGGCCGGCGCGTCTTCCAGGTCGTGTTCGAGGAAGGCCTGGGTGGAGGCGAAGG
CCCGCACCTGCAGGCCCATCGAGGCCAGCAGGTCTTCCAGCGCCGCGCGCACCGACGGAT
CGTCGTCGACCACATAGACAATGGGCGCCGGATCGGCGATGGGTGCAGTGGGCTTACGCA
TGGTGGACATCCGTGGCGACGGGCAGGTCGAAGACGAAGCAGGCACCGCCGCCTGCCGGT
CGTTCGGCGCGGATCTGGCCGTCGTTCGCCTCGATCATCGAGCGGCTCAGGCTGAGGCCC
AGCCCCAACCCGTGCGACTTGGTGGTCCAGAACGCGTCGAACACGCGCTCGGGATGCTCG
GCGGGCAGGCCGACGCCACGATCGCGTACGCTGAGGCTGACCCGTTGGCCCTCACGCCGG
GTCAGCAGCGACAGACGCCGGTCGCCTGCGGGTACGGCTTCCATTGCATCCACCGCATTG
AGGATCAGGTTGCCGATCACCTGCTGCACCTGTACGCGATCGGCCTGCACCGGCGGCAGG
TCGGCGTCCAGCAGCAGGGCCACGGCCACGCCATGCTGGTCCAGTTCGCTGCGCGACAAC
GCCAGCATTTCCTCCACCGCCTGGTTCAGGTCGAAGGCGCGCCGTTCCGGTGCCGCGCCC
TGGGTCAGGCCGCGGATGCGGGCGATCACATCGCCGGCACGGTGCGCATCGGCCAGGATG
CGGGCCACGGTCTGGCGTGCCTTGTCCACGTTCGGCGGGTCCTGCGCCAGCCAGCGTTGG
CAGGCTTCGGCGCTGCTGGCGATGGCCGCCAGCGGCTGGTTCACTTCGTGGGCGATGGAG
GTGGTCAGCTCGCCTACGGTGGAGGCGCGCGCTACCCGCAGCAGACGGCCCTGTGCTTCC
TGCACGGCGGCCTTGGCCGCTTCCATGTTCAGTGCGAGGTAGGTGGTGATGCCGATCACC
AGCATGCCGATCACCGAATTGACCAGGCCGATGCGGTAGGTGCCGAAGCGGGTCAGGAAG
AAACTCAGCCCGGTCAGCGCGATGCAGGCGATGGCCAGCGTGATCAGGCCGCGGGCGGCC
AGCACGCGCGATGCCGCGAGGATGACCGCTGCGTAGAAGCAGGCAGCAGCAACCGCGTAA
TCGGTGACGGTGTCGATCAGGAAGATCGCGGCCATCACGACGATCAGGGCCAGCAGCACC
AGCGGGCGGCGGGGCGACAGCGATGGCATCGGGACGGCTCCCTGGCGTGGGGTGAAAGGA
TAGCAAAGCCGCCATCGGCAGATGCCGATCTTGGTCGGCAGGCTCTTTTGCTGTGGGTGC
CGACCGTTGGTCGGCACAAGCCAGAACGATGCCTGGTAGTGCCGGCCGCTGGCCGGCAAC
TGCACGGTGTTGCCGGAGCTCATGAGGTTGCCGGCCAGCGGCCGGCACTACCGCAGGGAT
GGACACGGTCTCTGAAGGTTCTCTGCCGACCAAGGTCGGCACCTACCAAAGCGGTGCACG
GTGTTGCCGGCCAGCGGCCGGCACTACTCCTCCAGGCTGGCGTTCCAGAATCCCTGCAGC
ACACCGGGCGTGGTCGCCAGCGTCGCAAGTACGGCGTCCAGTTCGCCGGCATCCACCGTG
GTGGCATACAGCACCGCTTCGATCTCCACATCGCGCTCGCCGAACGGGCGCTGGTCCACC
GCGCGCACCGGGTAATGCGCCTGCTCAAGCAGCAGCAACAGCTGGTCCAGCACCTCGGCC
TGCTGCTCGCGCTGGCAGACCACGTTGATCGCATAGGTCGCCTCGCTGAACGCTTCCGGC
AGCGGCTGCCGCTGGATGCGGTTCACCACCGGCCGCAGCAGGGTATTGGCGGCCAGCACG
AACACCGCTGCGAGCACTGCTTCGGGCAGCAGCTTGATACCCGCGCAGGCTCCCACCGCT
GCCGATCCCCACAGGGTGGCGGCGGTGTTCAGGCCGGACACCTGGGCGCCGTCCTTCATG
ATCGCGCCGGCGCCGAGGAAGCCGACGCCGGAGATCACATAGGCCACCACATGCAGCGGC
GAGGGTGGTCCGCCGTACAGGTCATGGAAGCGCACCGCCAGATCGACGAACACTGCCGCA
CCCACCGCCACCAGCGTATTGGTACGCAGGCCGGCGGTGCGTTGCCGCAGCTGCCGCTCC
AGGCCGATGACCGTGCCCAGCACGAATGCCACCGACAGGCTGATCAGCGAGCTGAGCGTG
GCGCCGGCGTTGAACGCCGGCAGGTTCGGATTGATGTCCATTGCGTTTCTCCCTGGACAA
GCGGCGGGTGCTTACTGCCAGCCGTAACGACGGATGTAGAACTTCTTCAGCGCGGTGGTC
AGCACCGCATAGCCGAACAGGATCGCCACCAGGAACGGCCAGTAGCCGGCCGGCAGCGCC
TGCAGCTTGAAGTAGCCGGCCAGCGGGCTCATCGGCAGGGCCACGCCGATGGCCATGATC
AGGCCGGTCATCAGCAGCAGTGGCGGCGCGGCGATGCTCTGCAGGAACGGCACCTTCGGC
GTGCGGATCATGTGCACGATCAGGGTCTGGGTCAGCAGGCCGACCACGAACCAGCCGGAC
TGGAACAGGCCCTGGTCGGCCGGCGTGCGTGCATCGAACACGTACCACATCAGCGCGAAA
CAGCTCAGGTCGAAGAGCGAGCTGATCGGCCCGAAGAACACCATGAAGCGGCCGATGTCC
GCCGGGTTCCACTTCAGCGGCTTGCGTACCAGTTCCTCATCCACGTTGTCGAACGGAATG
GCGATCTGCGAGATGTCATACAGCAGGTTCTGCACCAGCAGCTGCAGCGGCAGCATCGGC
AGGAACGGCAGGAAGGCCGAGGCCACCAGCACCGAGAACACATTGCCGAAGTTGGAGCTG
GCGGTCATGCGGATGTACTTCAGCATGTTGTTGAACGTACGCCGGCCCTGGATGACGCCT
TCTTCCAGCACCATCAGGTTCTTTTCCAGCAGGATGATGTCGGCCGCCTCCTTGGCAATG
TCCACCGCGCTGTCCACGCTGATGCCGATATCGGCTGCGCGCAGCGCCGGCGCATCGTTG
ATGCCGTCACCGAGGAAGCCGACCACCTTGCCCTGCGCCCGCAGCTCGCGTACCAGCCGC
TCCTTGTGCAGCGGCGTCAGCCGGGCAAACACGCGATGGTGGTGCAGCGCCCGCGACAGC
GCGCCGTCGTCCATGCGCTCGATCTGCGGGCCGGTCAGGATGGTGTCCGCGTCCAGCCCC
ACCTGTGCGCAGACACGGGCGGTCACCAGTTCGTTGTCGCCAGTGAAGACCTTGACCTCG
ACACCGTGTGCGGCCAGCGCCTGCAGCGCCTGCGCAGCCGACTCCTTCGGCGGGTCCAGG
AAGGCCACGTAGCCGACCAGCGTCAAACCGCACTCGTCCGCTTGCGAGTAGGCGCTCTGA
CTGGCCGCGGTCTCCTTCATCGCCACCGCCACCACGCGCAGGCCCTGTTCGTTCAGTTCC
TCGGTGGTCTGCCGCACCCGCGCCAGGCGGCGCTCGTCCAGTGGCATGTCCTGGCCGTTC
TCGCGCACGGTGCTGCACACCGCCAGCATCTCTTCCACCGCGCCCTTGCAGATCAGCTCA
TGGTGGTCCTCGCGCTCGGACACCACCACCGACATGCGGCGGCGCTCGAAGTCGAACGGG
ATCTCATCCACCTTGTGGTAGTCCTGCGACAGCCGCAGCGAACTCTGCAGCTCCACGTGC
TCCAGCACCGCGCGGTCCAGCAGGTTGATCAGCCCGGTCTGGAAGTGGCTGTTGAGGTAA
GCGAACTTCAGCACGTCTTCCGAATCGTGACCGAACACATCGGTGTGGCGCTCCAGCGCG
ATCCTGTCCTGGGTGAGCGTGCCGGTCTTGTCGGTGCACAGAACTTCCATCGCGCCGAAG
TTCTGGATCGCATCCAGGCGCTTGACGATCACCTTGCGCCGCGACAGCAGCACCGCACCC
TTGGCCAGGGTGGAGGTGACGATCATCGGCAGCATTTCCGGCGTCAAGCCCACCGCTACC
GACAGCGCGAACAGGAACGCCTCGGTCCAGTCACCCTTGGTCCAGCCGTTGATCAGCAGC
ACGAACGGCACCATCACCAGCGCGAAGCGGATCAGCAGCCAGCTGACACTGTTGACGCCG
GCCTGGAACGCGGTGGGCGCACGGTCGGTAGCGGTGCTGCGCTGGGCCAGCGTGCCGAAG
TAGGTGCGGTTGCCGGTGGCCAGCACCACGGCGGTGGCGGTGCCTGACACCACGTTGGTG
CCCATGAACAGCAGGTTGTGCTGCTCCAGCAGGCCGGCCAGGCCGTCGCCCGGGTGCGCG
AACTTCTCTACCGGCAGCGATTCGCCGGTCATCGCGGCCTGGGCGACGAACAGGTCCTTG
GCGGTCAGTACGCGGCAATCGGCCGGAATCATGTCGCCGGCCGACAGCACGATGTGGTCA
CCGGGCACCAGCTCACGGATCGGCAGGTCCAGCAGGCGTGCCGGGCGACGGCTGTGCAGG
TGCGCACCGAAGTACTGGTCGGCTACATCGGCGGCCTCGGTGCCCGGATTGCGGCGCAGC
ACGCGCGCGGTGTTGCCGACCAGTGCCTTCAGACGCTCGGCTGCACGGTTGGAGCGGCCT
TCCTGCACGAAGCGGATCAGCGTGGACAGCAGTACCATCGCACCAATCACGATCGTGGCC
TTGATGTCCTCGGTCAGCCAGGACACCGCCGCCAGTACGGTCAGCAGCAGGTTGAACGGA
TTGCGGTAGCACTGCCACAGGTGCCGCCACCACGGCAGCGGCTTTTCGTGATCCACCTCG
TTGGGGCCGAGCGTGGCCAGCCGCTCCTCGGCTTCATGCGGGCTCAGGCCATCGGCATGC
GAATCCAGCGTGGCCAGCAGCTCGGCTTCCTCCTGCTGGGCAAGGGTGACCAGGCCGGTG
GTAAGCGCGAACGGCGCGGTCTCGGCGCTGCCCGGGCCAAAGCCGGCTTCGGGCATCGCG
CGGCGGCGGAACAGGTTGCCTGCGCGACGGCTGCGCAGGAAGGCATTGAACCAGGCGTTG
AGCAGGCTCATGGGACGCTCCTCGAATGTCAGAGCCGGCCGCAGCCGGAACACGAACGGA
ATGGGTGAGACAGTTCAGGCGTGGCGCATCGCCAGCACCGCCGGCGACCACGGCTGCATG
TGCAGGCGCTGGCTGCCACCAATGCACAGCGGCTTCATCGCATCGCGCAGCGGGTAGGGC
AGATGGCGCAGCACGGTGATCCGCTCGCTGATCGGCAGCAGCGACAGCGCGTCGGCCACC
ACGCGCGGCGAACCGAGCGACAGCGAACGGGCAAACATGACCGGGCCGTGCTGCAGCAGC
TGGCTGCGCAGGGCGGCAACATCGCGCTCGCCGATCAGGCGGCGCAGGGTGATGTAGAGG
ATCTTGTAGGACATGGGGGTGATCTCCAGGCAGGCGGCACCTGGCGGTCCCCCGTCACTC
AGGCAGGCAGGGACCGGCGGGCAGGCGCCAGGAACAGGCAACAAGCGGGCATCCGGGGCG
CGGTGCGCCCGGCAGGGTCGGGGTCCATCTGCGTCTCCATGAGGGGAGGGGGCTAGCCAG
GGTTGCCCTGGCCAGTGGCGCTATTGTCCGCCCCTGAATGGGGCAGGCCTAGAGGCCCGT
GGGTTAGCCCGGCTATACCTTGGTATAGCCGGGCGTATGCAGTGCCGATCGAGGGTTCAG
TGGTGGGTCAATGCGCGCCGCTGGTCTGCTTGCAGACGTCGTACTCGCCACGGGTCAACG
TCTTGTCACGGTCGGTATCGCAGGCATGCAGGCGCTCGGCCCAGTCGGGTGCCACGGCAT
CCACTTCGGCCAGCGTGACGATGCCGTCCTTGTTCTTGTCCAGCGACTCATACGGCGGTA
TCAGCTTCACTTCGGTGACGTCCTCGGCGGCGGTGGCCTTGCTCGCCTCCTGGGTCTTGG
AACAGGCGCCCAGCAGCAGGCCGATGGTGATGACGAGGACAGCAGGAACGTAGCGAATAC
CGGTCATGACAGGCTCCAGAAGTGGGGGCGCGGGCCATGGGGGTGGATGGCCACGGCCGG
ATCTTCGGCCCGGGTCCGTAAGCGAGCTGCGAAGAACCTGCGGGGTCGCCATGCAGCGGT
GGGCGCCCGTTCACCCGCACGCCCCATGCGTGTGCCAGCCGCCGATGCTGATCCAGAGCG
TGCCGTCGCGATGTGCAACGGGCCAGACCGCCGCGGCCGAGTGCGCGGACAGGATTTCCG
GGTTGACCTGTGCGGAGCCACTTTGCGAGGTCGGAAATATCTGACCTTTTTGCAAGTTGT
TGCATAGCCTGATTGTAAAGCTGCCGTGAAACTAACCGCTCGCCTCTCCCCCGCGAGTTC
GTCATGCAACGCGCACTCATTCTGATCCTGCTGGCCCTGTTCGTCAGCAGCGCCCATGCC
ACGACACCACAGATCAACGTGGGTCTCCTGTTCGATCATCTTGCGCCCGCGCACAGCAAC
CTGCTCAAGCGCATACGCAATACCGGTGATGTGACCGCATACGTGCGTGTTGAGGTCACC
GAGATGCACTTCGATGCAGACGGCAAGGTTGTCGAAACGCCAGTGGACACCGTGGCGCTG
GTACGCAATGCACCTGGCGCGCACGGGGTGATCGCCAGCCCCAGCCGCCTGATCATTGCC
GCCAATGGCCAACAGGCGACGCGCCTGGTCTATCGCGGTGACCGCGATGAGGAGCGCTAC
TACCGACTGCGCTTCATTCCGGTGGTGCCGAGCGCCGAGGAGTTTTCGCTCAGTGATGCG
CAGGTGCAGGAGATCACCGGGCTGACTTCGGCAGTTCGCGTGTTCACCGGCTATGGCACC
ATCCTGTTCGTGGCACCGCGGAACACGCGCTATGACACCCGTGTGCAGGACGGTCACGTG
CACAACGGTGGCAACGCCACGGTGGTGCTGGACAACCTGCGTTACTGCGAGCGAAGCAGT
CCGGATGCCTGCACGCCCGGCATCATCGTCCATGTCCGGCCCGGGCGAACCTATGCGCTG
CAGGCCGACGACAGCCGGTTCGCCCGCTACGACCTGAGGGAGGGCGACGACCGCCGCAGC
ATCGACTCGCGCCGCTGATCGTCCGCCCATCTCCCCTTTCTGCAACGTCCCCACCGGGTT
CGCCAGGCGCCCGGCGGGGAGGCTGTGTCTTCGTCCTGGCGTCGTATCCCATCGTATCCA
TCCACCGATCCCGGAGCATTTCCATGTCCCTGAAGAAGTACGCCCTGGCTGCAGCCGCTG
CAGCCCTCATCGCACCGGCTGTCAGCCTGGCAGCCACCGAATCCAAGTCGATCACCGTCA
ACGTGACCGCCGACGTCCCGAACACCGCTGGCCTGCAGGTGTCCACGCCTGACGGCTGGG
AAGGCCTGCCGCAGAACCTGCCGTGGGACACCGCGCGCGAAACGCTGGGCGAACTGACCG
GGCGCGTCATCAACATCAAGTCGCCGGCTGCCATCACCGCCTACCTGACGTCGCCGGCAC
AGATGGCGTCGGCCGCAGACGTCGTGGACCTGGTGGTGAAGCTGGACAACGTGGAGGTTC
CGGCAACCGCCGCCGCCAAGATCACCGTCGCCAACGCGGCCCAGGCCGCCGCCGGCAAGT
CGCTTGCCTTCGCCATTGCGCCGACCGCGCCGTCGGGTGGCTACAAGCAGGGCAGCTACG
GTGGCCAGTTCCACATGATCTTCGAAAGCGACATCACCCCCTGAGTTCCTTCAGGCACCC
CGCCGCATCCGATGATGCGGCGGGGACGCCGGAACAGCGTCCATGCTCTCGTCCTCCAAT
CACCGTCGATTCCGCCTGGCCCAGCTCGCGACCGCGATCGGTGCCGTGGTCCTTGCCACG
TCAACGCAGGCGGCCGGCCTCGCGCCGGGCGAGCTGCCCAGCCTGCAGCAGCAGCGCGAA
CGCATGCCGGCCGAATTCCGCGAGCACCTGTTTGGCAACCCGCTCACCGTGCGCGTGGAG
CTGGATGGGCAGTATCTGGGTGACGCCGAGGTTCTGCTGCACGAAGACAACCGGGTGCAG
GTGATCGGCTTTGGCGACAGCCACGAAAGCCGGTTGGCACAGACCGAGCGTGCCCGTTGG
GGCGAGCAACTCGCTGAACCGATGGCGCTGGGCGTATGCAGGCATCAGTGCCGGGGCATG
GCAGCGCTGCACTACAGTCTGTCCAACTCGCTGCTGAGTGTACTGACGCCTGCCGGCGCG
CAGAAGGAGCGGCGCCACATCGCCTTGCCGGACGCGGGCAGCCGGGGGTTGATCGTGCGC
AACAGTCTTGCCGTGCACGGCGGCCAGGAACAGCAGGCCACCGTACGCTACAGCGCCGAA
CTGCGCGGCAGTGCCGGCCACTGGAGCACGGTTGGCAGCTACCAGTACTACGCCCAGCCC
GGCAGCAGCGAGCACTACCTCAGTGCCCTGTATGCCCAGCGCGAACTGGGCGATCACTTC
GTTCGCGCCGGCTACTTCCTGCCCACCTTCGAGGGCATTGTGCGCCAGCCCCGCGCGCCG
GGTACGCAGAACGATACGGCGCTGGGCCTGATGTTCGGATCCTCGGACGTGCTGCTGGCC
GATACGCGAAGCCCCAGTGTCTATCCCGTCTATGTCACCGCCAGCGGCGAAGGCGTGGTG
GAGATCTATCGCGACGGGAACCTGCTGTCCACGCAGGCCGTCAAGCCCGGCATCCAGGAA
ATCCATACGCGCCGACTACCCGGCGGCATCTACGATGTGGAACTGCGGGTGGTCCAGGAC
GGTCGAGAAGCGTCCCGCGAAAGCGCCTCCATCCACAAGCCCAGCCGCTGGCAGGATCCC
AGCCGCCGCTGGCGCTACAGCGCATTCGCAGGGCAGCAGCGCGGGCTGCTGGCCAGCGCC
GGAAGCACCCGCGAGGGCGGTGCCGCGGCGGGTGCCGTGGTCAATTACCTGTTGCATTCC
CGTGCGGTGGCCGGGGCCACCGTGCAGCGGATCGGCGCGCGGCATGCGGCGGGTGTGTCG
ATGGACTGGCAGGCCAGTGACCGCTTCAGCACGTACACCAATGTCTATACCTCCAGCGAC
GCCGGGCGCGGCGTGGACCTGCAGGGCCTGTACCGCTATCGTGCCGGCTCGGTGGTGGCC
AACCATGCGCGCGGTTGGGTGGAGCAGCGCGAGCGCGTCGTGGCAGACGACAGCGGCGCC
CCACGCTGGGAGACCCGCGGCGGCTGGCAGGACACAACGGCCGTCTCGATCACGCATCGT
TTCGGGCACCGTGATACTGCCAGCCTGCGCGTGGCCCGCAGTTCGGGCTTCACCCGCGGG
ACCGGCATCGATGTCTCTTACGGGCGTCGGGAGACGGTGTTCGGCAAGCATGATGTCAAC
TGGCGCGTTTCCGCCTATGACCGCCCCGGTGCCCGCTACACGGGCTACCGGCGGCAACGC
GGCATCGACCTGACGGTCAGTGTCTCGCTGGGCAGCGATCGACGCAGCTACAGCGGCAGC
CTGGGCAGCCGCACCGGCGAAGCCGGACGCCGCGACACCTATGTGACCGCTACCGCCACA
CAGCGCGTGGACGGCGCCGTACTGCAGAGCGTGAATGGCACGGTCACCGCCGAACGGGGC
GGGCTGGGCGCAGGCGCGGGTGCCTCGCTGCAGGGCGCGTTTGTGGAAGGTGACATGCAG
GTCTACCGCGGCGCGGCGTCGGGCCGCGTCAGCGGCACCGCCAACCTCGACAGCACCGTG
GTCATTGGCGGTGGGCGCGCCGCCGTGCTGGGGCAGGGGCGCGGCAGAAGCGCCGACACC
GGCCTGATTGTCGATGTCCGCAGCGATTATCCCGATCTTGCCCTGCGTGCGGACGACAGC
CACGGCGGCGGCGTTGCGCTGCGCCCGGGCCGCAACTTCGTCCCGGTGGCCGCGTATCGC
GCAGGCCACGTGCAGTTCGACTTCCAGGGGCGGCATGCGCCGTCGGCAACGCTGCAGCCC
TCGGTCGTCAGCTATCACCTCAACAAGGGGGGCGTGATGCATGCCACGCTGGACGTGCTG
CGCACCTTCACCGTCATGGGCCAGGTACTGGATGCAGACGGCAACGGTGTGCGCGGCGTG
CAGGTGATCAACCACGCTGGCCGCAGCGTCAGCCAGGAGGACGGCTTCTTTACCCTTGAA
CTGAGCGCCCGTGCGCCGGTGGTGGAGTTGCGCTACCCCAACCTGGTCAGCTGCACGCTG
ACGATGGAGGAGGGGCGCTACCCCAGGGAAGGAGATGTGTTGATGGTGGGGGCGACGGGA
TGCCCGCCGTCGATCGCGAGAACCGAGGAGCATACGAAATGAGAATCCGCTCGCTGATGG
CGGCGCTGCGAGGCGCAGGGCTGGTCGTGATTGGGCTTGGCGCGGCCGCAAGTGCATGTG
CGGCAGAAGTGCTGGTCACGGCAGAGTTTGCCCCGTCAGCCCTGGACCCGGGCCGGATGG
TCTTCCGGAATACAACGCCGCGCGGCAGCTACTGCTCGTGGCGGCCGGAGTTCTGTGCGG
ATGATGGCGCCTACTCCGTCGATGTTCCACTGCAGTGGAGTAAAACCTACGAGCACAATG
GTGATGTTCGTAAGCGCTTTTATCTTGGATTGCCCGCTCCCCGGACCGTCATGCTACGTA
ACACCGTCACGGGTACTGAAGCTGAAGTGCGAATCACGATAGCCACCGTCAGCGGTCATG
TGACGCCCGGAGGTGGAGCCAATCCCGTATTCACACGATCAGTACGTGGAGGGTGCAGCT
ACGTTCATACGGCCGGCACCGGATCATTTGTAAGGTTTGGATGGATCGTCCGCAATCCAG
AGACGCCGGTGCCGTGCAACTCGCAGGGGGATACAGCGCTTCCACAGCCGGCCGATTATG
CGATGTCTTGGTTCGGCTTGGGTCTTCTCATAACTGCACCTTCGCCCCTGTCCCTTAGCG
ATGGTATTTATGAAGGCGCGTTGACCTACACCGCAGGAGACGCGGGCAGCGACATCGACT
TTGGTGATGACGTCACGACCGAACCGATCACGTTGAAGTTCCGCTTCACGGTGTCCCACC
AGTTCCAGGTACGTTTCCCAAGTGATAATCCGCAGGTGCACTTGGCGCCGGAGGCAGGTT
GGGCGCAGTGGACCGATCAGGGCCGTGCCCCGACACGCCTCTATCAGGAGCTGCCATTCC
ATCTGACCAGCTCGATGGACTTCAGCATGAAGCTGCGCTGTGAGCACGACGCAGGCAATC
GCTGCGGCATTCGCAACCACGCGCTTGGGGAGGTTGTACCGGTGGATGTGGACGTCACCC
TGCCCGGCATGCGCAATCTGCGCGATGGGCGCCCGGCGCAGGACACACCGCTGTTACCCG
ACGACGCACAGGCGCCGCGCTTCACGCCGGATGGCTATCTGATGCAGCGGCGGTCGACCT
TGCGGTTCACCGCAGGACGGGCCGCCGTAACAGAGATGCTGAAGGCGCCAGGCTCGCATT
GGGAAGGCAACATGACCGTGGTGTTTGACGCCAACCCGTAGTCGCACGCGGGAGTGTGTT
GCGGCGGTGCCGGCCAGCGGCCGGCACTGCCCCAGGCGTTCAGAAGCCGTCGGCAAAGGC
ATCCGTCGCACGCACCAGCGCATCGACCGTGGCCGGCTCGTTGGCGCTGTGGCCGGAGGT
CACCATCTCCAGGCGCGCTTCCGGCCAGGCCTTCGCCAGGTCCCACGCGCTGCGCGGCGG
GCAGATGATGTCGTAGCGCCCCTGCACGATCACGCCGGGCAGGTGGCGGATGCGGTCGAT
ATCGCGCAGCAACTGGTCGTGTCCCAGGAAGATGCCGTTGCGGAAATAGTGCGCTTCAAT
ACGGGCCTTGGCCAGCGTATCCAGCGGATCATCGGCGGATTGCGCATCCACGTCGTGCTG
CAGGGTGGCGGCGTTGTCTTCCCAGCCCAGCCAGGCCTGCGCGGCTTCGATACGGGTTGC
TTGATCCGGGCCATCCATACGCGTCCAGTAGGCGGCGATCATGTCGCCACGCTCGGCTTC
CGGGATATAAGCCTCGTAGCGGTCCCAGCGCTCCGGGAAGATCCAGCGCGCACCGCCATC
GGCCTCGGCGAACCAGCGGTTCTCGATCTCACGACCGAGGAACACGCCACGCACGATCAG
GCCGGTGGCGCGTTCCGGATGCGCCTGCGCGTAGGCCAGCGACAGCGTGGAGCCCCAGGA
GCCGCCATAGACCAGCCAGCGCTCGATGCCCAGGTGCTCACGCACCTTTTCGATGTCCGC
CACCAGGTCCTGCGTGGTGTTGTCGCGCAGCTCGCCGAACGGCGTGGAACGGCCGCTGCC
GCGCTGGTCGATCAGCACGATGCGGTAGCGCGCCGGGTCGAAGAAGCGCCGATGGGTCGG
CGAGATACCGGCGCCCGGGCCACCGTGCAGGTACACCACCGGAATGCCCTCCGGCGTGCC
GCACTCTTCGATATGCAGCGTGTGCAGATCGCTCACCGGCAGGGCGAATTCGCGGTAGGG
CTCGATGGCCGGGTACAGGGTGCGCATGGCGGGTGTCTCACAAGCAGGGGCGGCCAGCAT
AGCGCCGCCATCTACGGCTTGCAGTGGCGGGCTCCTGCGCGGCGCTGGAAATGCGCTGGC
CGATGCGCATAAGCTTCCGCGATGCAAGCGACCACGACCGGGACGTCCACGTTCAACCTC
AGCCTCGGCAGCGGCGCGCGCGAGCTGTTGAAGTGGATCGCGCTGCTGGCCATGACCGGC
GACCACGTGGCCAAGGTGGTCTTCGGGGGCTACGTGCCGGTGGTCAGCGAACTGGGGCGT
ATCGCCTTCCCGCTGTTCGCGCTGGTGATGGCCTGCAACCTGGCCCAGCCGGGCGCCGAC
CTGCGCAAATCGATGCGCCGGCTCGCGCTATGGGGGCTGATCGCGCAGCCGTTGCACGCA
CTTGCGTTCGGTTCCTGGCTGCCGCTCAACATCCTGCTCGCCTTCACCCTGGCGGTGGTG
GCCGTGCATGCGCTTGCGAACAATCGGCCTGTGCTGCTGTTGCTGGCTGCCGGCGTGCTG
CCGATGTTCGTGGACTACCAGTGGGCCGGCGTTGGCGCCGTGCTGCTGGCTTGGATCGCG
TTCCGGCATCGGGCGTGGTGGCCGCTGCTGGTCGCGCTTGCGGCGGTGTGCTGGGCCAAC
CACAACGGCTGGGCGGTGCTGGCCGTTCCGGTGGTGCTGCTGGCCGCGCGGGTGCCGTGG
CAGCTGCCGCGCTGGCGCTGGCTGTTCTACGGCTACTACGTGGGGCATCTGGCGGTGCTG
GCGTTGATTGCCCATCTGCTTGTGTAATGTCGGAACTGGCGTGTCGCGCGTCTTGAAAGC
CGGATGCGGTCAAGGAACGCGTGGTGCCGATGCGGGTGGGGAACGCCGCCGTTGGCGTGG
CGCAAGTTGTTGAATCTTCGGCTCGATTGTCGATATGCGACAATGCTGCCACTGCGTGAA
CGTTGCTGTCTTGGCACTTGGGTTGTTGGCGCCTGCCACCCCGTTGTGCACATGATGGGG
TGCCACCGAAAAAGGGTGGCCGGGGCCTGGAAACCCCGTTGAGTAAGTGCTGTTTACGCT
TGCCAGCCGGCGTCGCCTTGCGCGGCGTCGGCTGGCATTCCGTTCGCGTTCCATGGCGGG
CGGTGCGTGGAGGTGGGCGCAAGCCCACCGCCCGGGTATAGCACTGACTCACGGGATTTC
CAGCCACGCACCGTCCGCCGCCTTGATTGTTAAGGTTGGTGGTCCCGCATGCCTTGCACG
GAGACCTGCCATGAACGCATCGGAGTTCCCCCATCAGCACGCCCCGGCCAATGCCGATGA
AGGCCACGACATCCCGCCCGATCCCAACAACCTGACGGCCCTGCTGCATCGCATCGGGTT
GGGCGCGGCTGCCGACGGCCAGCCCTGGCCCGAGCGCCATCAGCTGCCGGGCCGGTGCCT
GGCGTTGGCCGACGCCGACGGTGCACTGGCCGGGCTGCGTATCGTGCAGGAGATCCTGCT
GGCGGCCGAACGCGCCCGCCAGAATGGCGGCCCGGAACAGTACGTGGGCGATCGCGTAAT
GGAAGGGCTGAAGCTGGCGGCATTGGCGTTGACCAGCCACGCCATCTATCGCCTGCATCC
GGAATGACACGTAGATCCACGCCATGCGTGGATGCCGTTCGCGGATTGCCCGACGTCCTG
TAGAGCCGAGCCTATGCTCGGCTCAGCGGACGAAACGGAGCCGAGCATGGCTCGGCTCTA
CAGGGGTTCCACGCCAGCTTAGAAATCCATCGTTGCCGACACCAGCACCGTCCTCGGTGC
ACCCAGCGCCAGGCTCGACAACAACGGCATGCCCCAATACGACTTGTTGGTCACGTTGTT
CACGCTGGCCCGCAGCGCAAGCGATCGACCCGCCACGGTGGTGCTGTAGCGCGCCCCCAC
GTCGAACAACGTACGCCCCGGCACCGACAGGCTATTGTCGGCACTGATGTACTGCCTCGA
CATCGCCGTGGCATTGCCGGTCAGGGTCAGGCCCTGCAAGGTCGGCACATCCCATTCCAC
GCCCAGCTTGGCCTGCCGCTGCGCCACGGCGGTGGCGATGCGTCCTTCATTCACGCCACC
GGCCGTGCGGGTCAGCTTCGGCTGCACATAGGCCGCTCCACCGAGCAGGCGCACGCCGTC
CATTGGTGCGCCGAAGAAGCCCCATTCCACGCCCCGGTTACGTTGCTCGCCGCCAAACGA
GAAGATATTCGTGACCGGGTCGGTGTAGCTGTTCGGTCGCTTGATCTCGTACACGCTGAA
GGTGTGCGCGAAGCTGCCCAGGTCCAGCTTCAGGCCCAGCTCCTTCTGCCTGGTGCGGAA
CGGTGCGAACACATCGCCGGCATTGGCGGCGGTCATCGGCGCGGTGGCGCCCTGGCTGAG
GCCTTCGATGTAGTTGGTGTAGAGGGAGATCGCGTCGGTGGCTTTCACCAGCAGGGCCGC
TGCCGGCGTGGTGGCGCTCTCGTCGTAGCGCGAGGTGCGTGCACCCGTGGACACGTTGAA
GGTCTCGCTGACCACCTGCTGGCGGCGCACGCCCAGCGTCAGCTGCACGCGGTCATCGGC
GAAGGCGAGGGTGTCGGCGAAGCCGAGGCTGTCCAGCGTCAGCTCGGTATGCGAGATGTG
CGGTGCCACGAACGGCGCCGCCGGGCCCCACACTGGGTTGTACAGATTGGTGGTCCAGTC
CCAGCCGGGTACGCTGCGCCGGCCGTAGTCGTTCTGGGTGTGCTGGTAGTGGGTCACGTT
GGCGGCCCACTGGTGGCCGACGTTGCCGGTGTGGAAGGAACCGCGCAGGCCGGCATCTGC
GGACTGCTTCCTGATGTCGAAGGCGAGCTGGCCGATCACCGTGGTGAAGTTGCCGGCTGG
ATTGAGGATCTGCGCGCTGATCGAACCGTTGTAGCGGTAGTCGGTCCTGCTGGTGCCGTA
CGCGAGGTAGGCCATCAGGCTATCGTTGACATCCAGTTCTCCGCGCACCATCGCGCCCTT
GTCCTGGCTGTCCACGTAGGCCCAATCCGGGTTGATCAGCGTATCGCCGCGTGGCGGGCG
CGGAATGGCCACGCCCGGTGCCAGGCCGACGCCACGCGCCGGGCCGTCAACGCGGTCGTC
GGCGCTGTACAGATCGGCCGACAGCCGCATACGTTCGCCGCGCCAGTCCAGTGCCAGCGA
ACCGAGCTGTACCTTCTTGCGCTGCTTGCCGACGGCGCCGTCACCATCACGGTAGGCACC
GTTGAAGCGGATGCCGAACTTCCTGTCGGCGCCGAGGCGACGGCCCATATCCACGTGAGT
GCCGAACTGCGCATCGGAGGCGAAGTTGGCACTGACCCGCAGCAGCGGTTGCTCGCTTGC
GCGCTTGGGCACCAGGTTGACGCTGCCACCGACCGAGCCGCCCGGCGGCATGCCGTTGAG
CAGCGCAGACGGTCCCTTCAGCACCTCGATGCGCTCGAACATTTCCGGCGAGGTGCGGTA
GTAGGGCGCCATGCCGCTGAGGCCATTGAAGGTGGTGTCGCTGGTGTTGGAGGCAAAGCC
GCGGATCGCGTAGTTCTCGCTCCAGGCACCGGTGACGCCGTTGCTGAACACCGTGGGGTC
GGTGGCGGCAATGACGTCGGTCAGGTCCTTGGCCTGGCGATCGCGGATGAAGGACTCGGT
GTAGCTGACCGTATTGAACGGCGTGTCCATGAAATCCTTGTCGCCGAGCAGGCCGACGCG
GCTGCCGGCAGCCACTTGCCCGCCCGCATAGTCTGCAGTGACCCGGCGTTGTTCCTGCAC
CTGTACCGACGGAAGGGTGGACGGCGCGGCGTCGGCCAGCGCGGCGAACGAGGCCAGCAG
CCCCAGCGCGAGGGCGGACACCCGGTAGCGCCGGACCATGCCCGGCGAATACATCAGGCC
GGAGGATGCGGCGGCAGCGCGATGCTGTGCAGAAGTGAAGTTGAAAACGGTCATGCCAGA
GTCCTGTGAATCGCAGGCGCGAGCGCGCCTGGCGCGCTGCCGACGGCAAGCACGGGGAAA
GGGCGCAGCGCAGGGTTGTTGGCTGGGTGGGGACCTGGCGGGAGGTGAGCCATGGGCTCG
GTTACGGGTGCGCGGCGGACGCATTCCGAATTAGTTGAGTAAAGTAAACTAAATCAATCG
AAGCGGACAAGAGGGTCCCTTTGCTGGCACCCTCAGCAGGGTATGGACGCGCACCGTAAG
AGCAGGCACCGTATGAGCACGCACCCCGATCCAACGGCGCCGACCCGTGGCCGCCCGCCC
ACCATCACCCCGGAGCGTCTGGCCGACATCGGCATCCGCTTGGGCCTGCCCAACCTGACC
ATGGCCAACGTGGCCGCCGAACTGGCGGTGACCCAGGCAGCGCTGTACAAGCGCGTGGCC
AACCTGGAGGCGTTGAAGCGCCTGGTGGCGGAGGCGGTGTTCCAGCGCTGGCAGATTCCG
CGCGCGTCGGTCGACGCACCGGGTGGGCTGGAGGCCTATCTGATGGGGTTCGTGGAGTCG
CTGTGCGAAGTGGTGAAGGCGCATCCCGGGCTACCGCCCTACCTGCTGCGGCGCACGGTG
GCGACCGCGCCGATGCTGGAAAAGATCGCCTCGCACCAGGCGCACGTGGCCGAGGTGTTC
GGCCTGCCGGTGGACAAGGCGCGCTGGCTGCTGGCCACGATCGCGTTCTACTGCATCGCC
GGCGCCGACACCATCTACGCGATTGCGGACGACGAGGAGGGGCAGGTGATCACCGAGTTC
AAGCAGGGCATGCGGGCCCTGGTGATCGGTTCGCTGGAGGTATCGCGGCTTCGGTAGATG
CACGCCGTGCGTGGATGATCGCGGCCGTTCACCATGACGCCAGCCAGGCGTGGCCTGGCT
CTACTGGACGGATCGCGTAGTGTCGAGAATACAATGCGGCCATGCCTGCCACGCCCACTC
TCGATGACCTTCGCCGCTACGCGGTGGCGCGCACCCTGTTCAAGCCGACCACGCTGCTGA
CCGCGATCCGGCGCCTGGGCTTCGTGCAGGCCGACCCGATCCGCGCACCCGCTCGCGCGC
AGGACCTGACCCTGCGCCACCGGGTGAAGGACTACCGCGCGGGCGATCTTGAGCGCCGCT
ACACGCGTCTGCCGGTGGAAGAGGATTGCCTGGTGAACTACGGCTTCCTGCCGCGCGAGC
ATCTGGCGCTGATGCACCCACGGGTTTCCAAGCGCGAGTGGGATGCCGAGACCCATCGCC
GTGCGGCCGACGTGCTGGCCTTTGTGCGCGAGCGTGGCAGCGTGCACCCGCGCGAGGTCG
ACCAGGCCTTTGCGCATGGGCGGGTGACCAACTACTGGGGCGGCACCAGCAACGCCAGCA
CGCATCTGCTGGATGGCATGCACTACCGCGGGATGCTGCGGGTGCAACGGCGCGACAGCG
GCACGCGCATCTACGCGGTGGCCGATCATGCCGAGCCCGATTCCAGCGAACAGGCGCAGA
TCGAACGTGCCGCCGCCCTGATCGACCTGGTGGTGCGCAAGTACGCGCCGCTGCCCTCGG
CCAGCCTGACCTATCTGGTGCGCCTGCTGGGCTATGGCGCGCCGCACCTGGCCGAGCAGA
GCCGCAAGGCATTGGCGCTGGCCAAGCAACAACTGGCCAGCTGCACGCTGGAGGGCACCA
CCTGGTACTGGCCGGCGGACGAGAATCCGCGCTCGCGCCGCCATGCACCGGATGAGCAGG
TGCGCCTGCTGGCGCCGTTCGACCCGGTGGTGTGGGACCGCCGCCGCTTCGAGCTGCTGT
GGGATTGGGTCTACAAGTTCGAGGCGTACACGCCTGCACCGAAACGCCAGTACGGCTACT
ACGCACTGCCGGTGTTGTGGCATGAGCAGGTGGTGGGCTGGGCCAACTTGAGCGTGCGCG
AGGGTGAGTTGGTGTCGAGCGTGGGCTATGCCGGCAAGTCGCTGGCCCGCGACAAGGTAT
TTCGTGGCGCGCTGGACGACGAGCTGCAGCGCATGGCGGAGTTCCTGTAGCGCCAAGCGG
CGCATGGGTATCTATCGATCCCGGTAGCCGCCAACCTCGGTTGGCGCTGGCTTCCGTCGG
TGCCCACCAAGGTGGGCAGCTACCAGAGCAACACCGCTCAGGCCCGGTAGCCGCCCACCT
TGGTTGGCGCGGGCTTCCATCGGTGCCCACCAAGGTGGGCATCTACCAGGGCAGCACCGC
TCAGGCCCGGTAGCCGCCAACCGTGGTTGGCGCTGGCTTTCGTCGGTGCCCACCAAGGTG
GGCAGCTACCAGAGCAACACTGCTCAGGCCCGGTAGCCGCCAACCTTGGTTGGCGCTGGC
TCCCGTCGGTGCGCGCCAAGGTGGGCGCTGGCTTCCATCGGTGCCCACCAAGGTGGGCAG
CGACCGGTCAAGCGGCGCCCTTGTGGTCCGCATCGTCCATGCCGGGGCTGACGCGGCGGC
CGATATCCTTCAGCCGCGCAAGCTGATCCACCATTGACGGCGCATCGTCCAGGCTGCCGA
CGAAGGTCCACAGGTAGGTCATCACCGCGTAGACGTGGCCCGGTGTAACGCCTTCACTGG
TGGCAAGGCGGCCGATGGTCAGCGCGAACAATGCCGCGGCAGCCAGGCCGATCACCACAT
AGGCGCCGGCCTCGCGGTCGGACAGCAGGATGCGCAGGCGCGACAGCGTGGTGTAGTGGC
GGCGCAGCACCGAGGGGCTGACCCGGTCGACCAGCCGGATTTCGTGTTCCAGGCGGTTGT
TCAGTCGGCCGTGCAACTGCTCGTTGCGGCGTGCGAACGAGGGCAGCACCAGCAGGGCGC
CGAGCAGGGTGGCCAGGCCAGCGGCACCGACCATCGGCTCGATCGCCAGCAGCATGGCCA
CTGCACCGAACATCGATGCCAGCGCGGTGGCGATGATCGGCACGTGCTTTTCAAAGAAGT
CGACGAACTCGCGGGCCAGCACCACGCGTGCCGCCGAAGTGGACGTCGCCTGGCCCAACC
GGCGCTGCGCCTGCACCACGCTCACTGCCAGATCGGCATAGATGCGGGTGAAGGTGCGCG
TATCCACCGCCCGACGGGCGGCACCCACCAGCCAGAACAGCAGTACCACTCCGGCATAGG
AGATGGCATGGCCGATGTTGCCGCTGATGATCGCGTCTACCGCGAAGCCGGCGAACAACG
GATAGGCCAGCAGCAGGGTGTTCTCCAGCGCCACCAGCGAGAACGTGCCGGTCAGCTGCC
AGGGGTAGGTGCGCAGGATGGCCTTGAGCGTGGCGGCCGCATTCTGCTGGCCGATGCTGC
CGGCGGCGGCCGCCGGATCGTGGGGGAGTTCCATGGGATGCCTGGGGGGTTCGGGGACAG
GGCAGGGGACGGATGCCTGCCATCTGCCGGGTCGCGCCCAGTATCTGCAGCCCTTTGGAG
CGGGCATGGAGGGATGATGGAGATTGCGTGGAGAAATCGGCGGCGTTCAGCCACGCGCGT
GGTGCCCACCAAGGTGGGCCGCTACCAGGGCAGCGTCTACCGCCTCAACGGCGCACGTGC
ACCGGCCAGCGGATCTCGAACGAACTGCCGCCACGCTCGGTAGCTCGGCACTGCGCCGTT
CCGTGATGCGCCACGGCAATCGCACGCACGACCGCCAGGCCGAGACCTGAGCCCCCACTC
TGCCGTGAGCGCGACACATCGGTGCGCTGGAAGGCTTCGAAAATGCTGTCGCGCAGGTCG
TCCGCCACGCCGGGGCCACCATCTTCCACGGTTACCGCGCAGTGCCCCTCAGCGAGGGTG
ACGCGCACCCGCAGCGGGCAGGGGATGGCATGGCGACGGGCGTTCTCCAGCAATGCCAGC
ACCGCCTGGCGGATGCGGGCCGGATCGCAGTCCGCCAGCGACGGCCGCGCGTCCAGGCTC
ACCGAGAAGCCACTTTCGGTCAGCGCCTCGGACATCGCCTCCACCACCGCCGCCACCTGC
ACGCTGAAGTCGCTGCGTTGCAGGCGCAGATCCAGGTGGCCACTCTCGGCCAGGCTGACC
ACGCGCAGGTCCTCGATGATGCGGGTCAGTCCCTCCAGCTGGGTGAGCATGCTGTTGAAC
TGCTCGGGGCCCGGCTCGAATACACCTTCGGCGATGCCTTGCAGGCGGCCACGCAGGATG
GTCATCGGCGTGCGCAGTTCGTGTGCGATGGCCGCGTTCCAGAACACGCGGTTCTCGGAC
ATCCGGCTGAGCCGCTCGGCCATGGAATTGAAGTCGTTGACCAGCGTGGCGGCCTCGGCC
ATCGAGGTGTCGCCGCCGCGTGCGCGCGCCTCCAGGTCACCGCTGGCCACGCGACGCAGG
CTTGCGGCCACCGAATTCAACGGGGTGATGATGCGCCGGGTCAGGCGAGACGCGATCAGG
GTGGCCAACGCCACCACCACGGTGGCGGTCAGGCCGATCCACAGCCACTCCAGCCCGGAG
GGCATCATGGACTTCGGCTCGTCATACCAGCGCGGATAGAACACCTCCAGCAGGTAGTAG
AACAGGTAGAAGCCGCTGATCGACAGCACCGTCGAACACAGCGAGGCCACGGTGATCGAC
AGGCTGATCTGGCGGCCGATGCTCTTGCCTTTCGCAGTCATCATTCAGTCCAGGAAGCGG
TAGCCGACGCCACGGATGGTGGCGGGAATGCCGATCACGCCGACATCCTCGAGCTTGCGC
CGCAGCTTGCTGACATGGCTGTCGACGGTGCGCTCCTGCGCATCGCCCTCGGGCAGGCAG
GCGTGCAGCAGGTCCACCCGCGCATGCACCTGGCGCGGCGCGCGCGCCATGTGCACCAAC
AGCCGGAATTCGGTGAGGGTGAAGTTCAGTGCGTGCGCCTGCTCGCCGTTGCGGACCGTC
ACTTCGTGGCTGCGCAGGTCGATCTCGAACGGGCCCTGGCGGATCAGCCCGGTGGGTTCT
TCGGCCACGCTGCGGGCACTGCGGCGCAGCACGGCCTGGATGCGTGCAACGATCTCAGCG
GGATTGAATGGTTTGGCCACGTAGTCGTCAGCGCCCACACGCAGGCCGGTCAGCTTGTCC
ACGTCCTGGTCGAGCGCGGTGAGCATGATCACCGGCGTGTTGCCGCGACGCCGCAGTTCG
CTCAGCACCTGCCAGCCATCCACCTTGGGCATCTGCACATCCAGCAGTACCAGGTCCGGG
CGCAGCTGGCGGTGGCTGGCAAGCGCCGCCTCACCGTCGGCGGCGCGTGCGCTGCGCAGG
CCCGAACGGGCCAGGTAGGCACCGAGGATGTCGGCGATCTCGCCCTCATCTTCGGCAATC
AGCACCAAGGGCGGCTGTCGGTTACGGAGTTGGTGTTTCATTGCGAGCGGCAGGTTCGAG
GCCAAGGGCGGGCAGGGCGGGACAGGGACGGGGTCATCGTCGGCGTTCCCTGGCCTGCGC
CTCTTCGTTGGCCGCCCAGGCCAGCGTGGCCAGCACCAGCGTGCGCTGCAGGCTGGGGTC
CACCGAACCCGCGCTGCGCAGCTGCTGCAGCGTCAGGGTAGACACCGCGGCAGGCAGCGC
GTTCCAGCGCGAGGCCATGGGGGGGGCGTTCACCCGGGCCTGCAGCCGCGAGGCCATGCC
CACGATGGCGCGCAGGCGCACTGCCAGCAGGGCGGCGACCACGGCGGTGGCGGGCGCAAG
CAGCAGATGCAGGTTGACGTTGGCGGCCGGAGGTGTTGCCGACCAGAACGCCAGGCCGAT
CAAGGCCAGCGATGCGAGCGACCCGGAGCGGCGGGTGCGTCCGGGCCCGTCACTGCGGAA
CCCCAGCAGGGCGGCGGCCCCGAAGCCGGCCAGCAACGGCAGTCGCGGATACGGTGCGAC
CCACATCCATGTGCTGGTCGATGCCAGCACCAGTGCGATCAACCACGGCGAAGGCGCACA
CCACGCCAGGTAGGCACGGCGCACATCGAGGGGTGGCAGGTCCGGGTAGGAAAGGGGCAC
GGCAGGCTGGCAGTCGGCGAGGCCGACGAGGCTAGCGACCGTTGATGGAGACTCGGTCGA
GATTGTGTCGAGATTGCGTGGAGCCGCGCCATGGATTCAGCCGCCGACGCGGTGCCTGAA
CGGCGGTCGCGTCTCCATTCAATCTCCACAGCCGCTCCAAGAAACATCCACCTGGGGCTT
CCAGACTGCGGCCCTGGCGGTCGCACCGGGCGACTGCACGCACCCCCGGAAGTTTCGATG
AACAACCGCAGGACCTGGATCATTGCCGCAACGCTGGCCGTTCTTGCCGGCGGCGGTTGC
TGGTGGGCGTTTGCCGATGGCGAGGATGCCGCGTTGATCACCGCACCGGCAAGGGTCGCC
CGTCTGGAAAAGACCGTGCAGGCGGTCGGCCGGGTCAATCCGAAAGAACTGGTGGCCGTG
GGCGCGCAGGTCTCCGGGCAGGTCACGCGCCTGCATGTGGTGCTGGGCCAGCACGTGCAG
GCTGGCGACCTGATTGCCGAAGTGGATTCACAACCGCAGCGCATTGCCCTGCGCAGTGCC
GAAGCCGCCGCCAACGCGCTGCGTGCGCAACATGCGGCCAGCCAGGCGCGCTACCGCCAG
GCCCTTCGCACGTACGATCGCCAATCGCAGCTGGTGGCGTCGCGGCTGGTCTCGCAGGAA
GGCTTCGAAGCGGCACGTGTGGCGCGCGATGCGGCGCGCGCGGATGCCGCTGCGTTGCAG
GCGCAGATCGACCAGGCGGTGACCCAGGTGGAAACCGCCCGCATCAACCTGGGCTACACC
CGTATCGTGTCGCCGTCCGAGGGCTACATCGTGGCCATCGTCACCAAGGCGGGGCAGACG
CTGAACTCGATGCAGACCACGCCGACCATCGTGATGCTGGCACAGATGGACACGATGACG
GTGCGCGCCGAGATCGCCGAGGCTGACGTGGAACTGATCGCACCCGGCCAACCGTTGTGG
TTCTCGACGCTGGGGCCGAGCGGGCGCCGCTATGAATCGCACCTGCAGCAGCTTGAGCCA
GCGCCGTCGTCGATTGCCGACGCGACCAGCGGCAACAGCGGCGGATCGGCGCAGACGCCG
AAAGCGGTGTACTACGCGGGGCTGTTCGACGTGGCCAATCCGGGCTTGATGCTGAAGCCC
TCGATGACGGTGAAGGTGACGATCCAGCTGGCACGCGTGGCCAATGCACTGCAGGTGCCG
CTGACCGCCCTGAGCGAGTCCGACGACAAGAACGGCAACGGCGCAACCGTGCGGGTAGTC
GATGCGAAAGGCCGCGCCCACGAGCGCGCTGTGACTACCGGCCTGCGCACCGCCACCGCC
GTGCAGATCCTCTCTGGCCTGGAAGCGGGCGAGAACGTGGTGGTCGGCCAGGCGCCCAGC
GGTGGCGATGCCGAACCCACCAGCCTGCTGGGGATGTGAGCATGGCCGACGCACTGCTGG
AATTGAAGGGCGTATCGCGCGCCTATCGCTCGGCCGCCGGCGAGGTGGTGGTGCTGAAGG
AGGTCTCATTGCGCATCGATGCCGGCGAGTTCATCGCCATCATCGGCCCCTCGGGTTCGG
GCAAGTCCACGCTGATGAACATCCTGGGCTGCCTGGATCGGCCGAGTGAAGGCAGCTACC
GCGTGGAGGGGGCTGCGACCGAGCAGATGTCGCCTGACCAGCTGGCGCACCTGCGCCGCG
AGCACTTCGGCTTCATCTTCCAGCGCTACAACCTGATGGAGAACCTCAGTGCCACCGAGA
ACGTGGCCTTGCCCGCCGTCTATGCCGGGGTGGAGGCCGATGCGCGCACCACGCGTGCCC
GCCTGCTGCTGGAAACGCTCGGCCTGGGCGAGCGGACCGCGAACCGGCCCAGCCAGTTGT
CCGGCGGCCAGCAGCAGCGCGTCTCCATCGCACGCTCGCTGATGAACGGCGGCGCGATCG
TGCTGGCCGATGAGCCGACCGGCGCGCTGGATCATGCCAGTGGCAGGCAGGTGATGGCCG
AGCTCAAGCGCCTGCATGCGCAGGGCCATACCGTGATCCTGGTCACCCACGATGCGGCGA
TTGCTGCCCACGCGTCACGGGTGATCGAGATCGCCGATGGGCGTGTGGTGGCGGATCGCC
AGGAGCGCGGCCCTTCGGTGCGGCAGGGTGCGGACGCACCGGCGCGCACATCCACGGCGG
CTACCGAGCGGCGCGCCCGCATCGATGCCGTGCGCGAGGCGACGCGCATGGCGGTGCGTT
CGATGCTGGCCCATCGCCTGCGCACCCTGCTGACCATGCTCGGCATCATCATCGGCGTGG
CCGCGGTGGTGACCGTGGTTGCGCTGGGCAAAGGCGCGCAGGCGCAGGTCGAGGCGCAGA
TAAACGCGCTGGGCGCCAGCACGCTGGAGATCTTCCCGGGCGCCGATTTCGGTGACCCGC
GCTCGGCGGAGATCGAAACGCTGGTGGTAGGCGATGCCGATCACCTGGCCGCCCTGAGTT
ACGTGGACAGTGTCAGCCCCAACCTCAGCGGTTCGGTAGCAGCACTGCAGGGCGGCCGAC
GAGCCAATACGCAGGTGCTGGGCGCCGGTGCCGATCTGCCGCGCGTGCGCGGGCTGCGCC
TGAAGGCCGGCCGGTTCTTCACCGATGCCGAGGTGGAGGCGCATCGGGCAGTGGGCGTGG
TCGACCAGAAGGCAGCGAAGGCACTGTTCACTGGCAACCCCGTCGGCAGCACGGTGCTGC
TGGGCGGCATGCCGGTCGAGGTGATCGGCGTGGTGGGTGCCAATGCATTCGCCGGTGGGG
CCACGCCAACCGTGTACGTTCCCTATACGTCGGCTGCCTCCCGGCTGCTGGGCAGCCAGC
GCCTGGAGAGCATCACCGTGCGCGTACGCGACAACGTACCCACCAATGCCGCCGAGGCCT
CGCTGGGCGCCGAGCTGGAGCGCCTGCATGGTCGTCGCGATTTCTTCATCTACAACTCGG
ACCAGATCCGCAAGGCGGTGATGAAATCCAGCCAGACCATGGCGGCGCTGGTTTCGGCGA
TCGCGGCGGTGGCGCTGGTGGTTGGCGGCGTGGGCGTGATGAACATCATGCTGGTGTCGG
TGAAGGAGCGCGTGCGCGAGATCGGCGTGCGGCTGGCGGTGGGGGCGAGGCAGGGCGACA
TCCTGCGCCAGTTCCTGATCGAGGCGGTGCTGATCTGCCTGTCCGGTGGCGTGCTGGGCG
TACTGCTGGCCTTCGCCGTGGGTGCGCTGTCCAGCCTGCTGTCGCTGGGGGTGCCCTTCC
TGTTCACGCCAGGGCCGGTGCTCGCCGCGCTGGCATGTTCGTCGGCGATCGGGCTCAGTT
TCGGCTACTTCCCGGCACGCAATGCCGCACAGTTGGACCCGATCCAGGCATTGGCAGCGG
AGTAGGGTCGCCCGCTGTGGCACCTGTTGAGCCGAGCCCACGCTCGGCTGCGCTCCGTTC
GGCCGCGACGCACCCTGCGCTGCGCGCAGAAAGCCGAGCATGGGCTCGGCTCTACAGCGA
CTCAGCGCACCTTGCCCTTTATCGGCAGGCTGCCCGGCAGCTGCGAATAGCCGCTGTCAC
CCCAGTGCCGGGTGATGCGCTGGAAGAACAACGAGTTCGGCACGCGCAGCAGGCAACCGC
GCGCGCCTTCGCCACGGTCACTCAGCGTGGTGTAGATCAGGTTGATGTCCACCACCTGGC
CGCACAGGCCCGGCTTGTCCACGCTTTCCAGCACTTCGATCGTGTCGTTGATGCGGAACG
GGCGCGTAGCCACGATCAGGAACGAACAGAACAGGTTGGACAACACGCTCCACGCGGCAA
AGAACGCCACCGCACCGACCGCCATGAACCCGGTCAGCGCGGTCCACAGCACCGAGCGCG
AAACGCCCAGCCGCTCCAGTATCAGCAGCGCGGCCGCCAGATACAGCAGCAATGCACCGC
CGCGGCGCAGGCCCACATGAAGCTCTGGAGCCAGCTTGCCGCGCTGCCGGGCCTGCACGA
GCAGCCACGCCAGTGCACGCACCATCAGCCAGGCCACCCCGAGAATGACCAGCACCTCGG
CCACCGGTACCACCACCAGCAGCCAATCCGCGATCCAGGCAGGCAGTCCGGCCATGGGCG
GTCACAGCGTTGCCGCGCCGCCGGAGATGGTCAGCAAGGCACCGGAGGTATAACTGGCGC
TGTCCGAAGCCAGCATCACGTAGGCCGAGGCCAGTTCCGCGGGCTGCCCGGGGCGGCCGA
ACGGCGTCTGCGAGCCGAATTGCTCGACCTCTTCGGCGGCCATGCCTGCCGGAATGAACG
GTGTCCAGATCGGGCCGGGCAGCACGGCGTTGACGCGTATCTGATGCTCGGCCAGCAGGC
CCGCCAGCCCCAGCGTCAGGTTGGCGACGGCGCCCTTGGTCGCAGAGTACGGAAGGATGT
TCGGGGTCGGTCGCTTGGAATTGACCGATGCGGTGTTGATGATCGCGCCGCCACCGCGCA
GGTGTGGCACGCACAACCGCGTCAGATTGAACACGGCATGGACATTGGTATCGAACGTCC
GCTTCCAGTCATCCAGGGTGATGTCGTCGAAGTGCTCGTAGTAGCGCTGGTAGGCCGCGT
TGTTGACCAGGATGTCGAGACCGTCCAGCTCGCTGGCCACGCGGTCGACGAGCGAGCGCG
CCTGCGCCGGGTCGCTGATGTCGCAGGGCACCAGCACGGCCTTGCGCCCGGCCTGTTCGA
TCTGCTGCTGCACATGGCGGGCGTCGTCCTGCTCGCCATCAAGAAAGGCGATGGCGACGT
CGGCGCCCTCGCGCGCGAAAGCGATGGCCACCGCTGCGCCGATGCCGCTGTCACCGCCGG
TGATCAGTGCCTTCTTGCCCTGCAGCAGGCCATGGCCGCGGTAGCTGTCCTCGCCGTGGT
CCGGCCGCGGCTGCATCTGCGCGGTCTTGCCGGGGAAGGATTGCTGCTGCGCCGGGAAGG
GCGGACGTGGGTAGTCGGGCAGGGCCATCGTCACTCTCCGAAAGGGAACCTGGCGGCAGT
CTCGCTCGGCGCGGGTAAACGGCCGGAGGGCGCGGTGTCGTGGCAGCGTGGACGACTGCG
CACGGTGCTTCACAACGGATGGGCGATCGTGGTCATGATGCTGTTGGCCGGCTGCCGTGA
ATCCAGCCGCGTGTGCTGCACGATGATCGGCTGGTCGGATTCGATGAGGGTGGCGAAGCC
GGTGCCGCTTGGTACCGGCGCCGGATCCTGCAGGTCGTTGAAGCGCAGGTGGCAGGTGCG
TCGTGCTGGCACGGTGATCCGGTAGGGACCGACAGGATCGCGGTCCTCGAAGTAGAGGGT
CAGCGTGACATGCGCGTCCTCGTTGCCCGCATTGAGGACGCAGCAGGTTTCGTGACTCTG
CATCTCCGGCGACGGGCCGTTGCTCCAGGCTGGAATGTAGCCTTCGGCGATAGCCCAGCG
TCGATGCCCGATGCAGGAAGTGTTCGTTTCCATGACGCCGTTTTAGCTGGAGGGGTGTTG
CCATCGTGTCCAGTCCCCGCACGGAATCCGTGATGACCATCGGCTACCACGCATCGCATG
AGCAGTTCCCGCCCGCCACCTTGCTGGGCCTGGCGCTGCGCGCCGAACAGGCGGGATTCG
AGGCTTTGATGTGCTCGGACCATTTCCACCCGTGGACGACCGCGCAAGGGCAGTCCGGCC
ACAGCTGGGTATGGGCCGGCGCGCTGGCGGTGCAGAGCGCATTGACCCTGGGCATGGTGA
CCTGCCCGATGCTGCGCCAGCACCCGGCATTGGTGGCACAGGCAGCGGCGACGCTGGAGC
AGTTGGCGCCGGGCCGGATCTGGCTGGCGCTGGGTACCGGCGAGGCCCTGAACGAGCGCA
TCACCGGCCAGCCGTGGCCAGCCAAGCGCGAGCGGCAGAAGGCTTTACGCGATGCGGCCG
AGGTGATGCGGCGGCTGTGGGGCGGCGAGCAGGTCGACCACGACGGTGGCTTCCGGGTGC
GCCAGGCACGGCTCTACAGTCGCCCGGCGCTTCCCCTGCCGCTGCTGGGGGCGGCCGTCA
CCGAGGAAACCGCACGCTGGATGGGGGGCTGGGCCGATGGCCTGATCACCATCAGCCAGC
CACTGGCGCAGTTGCGGCGTGTGGTGGCGGCGTTCGAGGACGGCGGCGGCAGGGGCAAGC
CGATGTACCTGCAGGCCAAGCTCTCCTACGCGCGCGCCGAACAGGCGGCGCTGGAAGGCG
CGATGGAGCAGTGGAGCGCCAACGTGCTGCCGCCGGAACTGGCCGAAGGCCTGGACCAGC
CCGAACAGTTCGAAGCACAGGCCCGATCGGTCAGCGCCGAGGTGGTGCGCGAGCACGTGC
ATGTCTCGGCAGACCTGGGCCAGCATCGGGCCTGGCTGCAGGAGCTGCAGTCCCTGGGGT
TCGATCGCATCTACCTGCACAACGTGAACCGCGAGCAGGAACGCTTCATCGACGACTTCG
CCGAACACGTACTGCCTGCGCTGCGCACTCAGGCACCCTCGGCAGCCAGCCACGTATAGC
CATGGCCCTGCAGGTAGCAGCGGCGACCCTGCAGTTTGGCGCCGTGGCCCACCAGCGTGT
GCAGCGGGCCGTGCAGGGGTACGTCCACCTCAACCGGGTTGTCGCCGAAGTTGATCAGTG
CCAGTGCCTGATGGGGTGCCTCACCGAAGCGGAGCATCAGCAGCGCGGGTGAGGGTGGGT
CGAGCGTGTGTGGCCCCTGCTGCAGCACGGGATGGGCATTGCGTTGCTGCAGCAGCTCGC
GCACCCGCAGCAGCAGTGAGCCCGGCGTCGCGCGTTGCGCCTCGACATTCACCGTGCGGT
AACCGTAGGGGCCGTCCGCCGGTGGCGCGCGCCAGGCATGCCGCGGTTGGTCGGTGAACC
CAGCCCCTGGGCCACCGTGCCAGTGCATCGGCATGCGCACAGCATTGCGTTCGGGCAGCT
CCAGGCAATCACCGAGGCCGATCTCTTCGCCATAGCGCACCACAGGCACCTGGCCCAGCG
ACAGCAGCGCCGCCCACGCCATCGCCTGCCATGCGATGGCGCCGTCCAGCATCGGTGCCA
GCCGACGGCGGATGCCACGGCCATAGATGCGCATGCCACGCTCAGGAGCGAAGCGTTCCA
TCACCGCTTCGCGCTCATCCGGCTCCAGCTGCTCCAGGTCCAGTTCATCATTGTTGCGCA
GCCAGGCAATGCGTGTGTCCGGCGGCGCGTGCGGGCCGTATTCGGCCATGACCCGGGCCA
CTTCGCTGGCATCGCCGCGTGCCAGTGCCAGGAAGAAATGATTGTTGAGGTGGAAATCGA
GCAGGTGCGAAAGCCGCCGCCCCTGGCACAGGAAGTCACCGTAGCGGGACGCGCGGACAT
CCGCTTCGCCGATCAACGGCAGCCCTGGCTGCTGTGCGTCTGCCGTGGCGCGCATCGCCT
CCAGCAGCCACAGCCCGTCGTCGCGCGGGTCCGCGTGGCGGGCGCGCTCGACCATGTACG
GGACCGCGTCGACGCGGAAGCCGGCCACGCCGCGCTGCAGCCAGAACGTCATTACCTGCA
GCAGTTCCTCGCGTACCGGCGCATGGGCCAGGTCGAGGTCTGGCTCGTGCCGGTAGAACA
TGTGCCGGTTGAACGCGCCGGCCTCGGCATCCCATGTCCAGACAGAGGCCTCGATCGGCG
GGAACATCGGCTGCAGGCCGTCGTCAGGCATGTGGTCGCTCCACAGGTACCAGCGGCGCC
AGGCCGGGTCACCCTGCTGCGCGGCGACGAACCACGGGTGCGCGCTGGCGGTGTGCTGCA
TCACCAGTTCGACGATGATGCCGATGCCACGTGCGTTGGCGGCATCGACCAGGCGCTGGA
ACGCGGCCTGGTCGCCCAGGCGTGGATCGATACGGTAGTGATCGGTGACATCGTAGCCAC
CATCGCGGCCGGCGTTGCAGTAGAACGGCAGCAGCCAGACATGGCTGATGCCAAGCCACT
GCAGGTAGTCCAGCTTTTCCGTGATGCCATCCAGCGTGCCCCAGCCGCGGCCGTCGCTGT
CGCGGAACAGGTAGGGGTCGATCTGGTAGATGGCGCGCAGCGGACGCACCGCCATGGGCT
TCTCCGGCATTGTTCACGGGTGACCAGCCTGCTGTCGCGTGTGGCAGCGGTTCGTGAAAC
GAATGGCACCGCATCATGACGTGGCATCCACGGCCCGTGCATGCCCGGGCGCGCACAGTG
AATGCTCATTCCCGGCACCGAGGAGGCTTCCTGCATGGCCCGACGCAAGACGCTTCGTAT
TGCCACGTTCAACGTCAACGGCATCGGCACGCGCCTGCCACAGCTGCTGGACTGGCTGCA
CAGGGAATCGCCGGACGTGGTTGCCCTGCAGGAACTGAAGGCGACCGACGCCGCGTTTCC
GGCTGCGTCATTGGAGGAGGCTGGGTACGGTGCGCTCTGGCAAGGTGAGGCGCGCTGGAA
CGGCGTGGCGTTGCTGGCTCGGGGGACCACGCCGGTCGAGAGCCGCCGCCGATTGCCCGG
CGAGCCCAGCGACACGCAGAGCCGCTACCTGGAGGCGGCGGTGCACGGGGTCATCGTGGG
TGCCCTCTACCTGCCCAACGGCAACCCGCAGCCAGGGCCCAGGTTCGACTACAAGCTGCG
CTGGATGGAGCGCCTGATCCGGCACGCGCGCAGCCTGGTCGAACTGCCGCACCCGGCGTT
GCTGCTGGGTGATTTCAACGTGATTCCTACCGAAGCCGACGTCTACGACCCCAAGGCCTG
GCGCCGCGATGCGCTGTTCCAGCCCGAGATTCGCGATGCCTTCGAGCGGCTGCTCGCGCA
GGGCTGGACCGATGCGCTGCGGAAGGTGCACGGCGACGCCACGATCTACACCTTCTGGGA
CTATTTCCGCCGACATGCCGAGCGCGACCGTGGGCTGCGCATCGATCATCTGTTGCTGAA
TCCCGTACTGGCGGAGCGACTGAAGGACGCTGGCGTCGACCGTTGGGTGCGTCTGCAGGA
GAAGGCCAGCGACCACGCGCCGACGTGGGTGACGGTGCGGGCGGCGTGATCAACGCGCGG
CAGGGCCTTCGCGCCGCTCGCGGCGCACGCGCGCGCGGGTCCGGTAGAGGCGGCTGTCGG
CCTTCTGGATGGTGTCGGCCACGGGCTCACCGGCCGTGTTGATGGCTGCACCCATCGAGA
AAGCGCTGGGCGACAGCGCAGCGTGGTCCTGGTACCAGTGCTCCAGTTCGCTCAACCGGC
CATCCGCGGGCGCGACCAGTACCACCATGAATTCGTCGCCGCCCAGCCGCACCACCGTCT
CCTCCTTGCCCAGCGGCGAGCGCAGGAAGGTGGCGAACTCGACCAGGACGGCGTCGCCGC
GGCGGTGGCCCTGGGTGTCGTTGATGTGCTTGAAGTGGTCCAGATCGAACATCACGCAGG
CCCAGCGCTCATCAATCAGTTCATCCAGCCGGTGCAGGTAACGCCGGTTGTAGCACTGCG
TGAGCGGATCCTTGAAGGACATTTCGCGCAGCTGCTGCTCCTGCATCCTCAGCGCGGTGA
CGTCCTGTGCATGCCCCAGCACGTAGGGCGGGCTGGCCTCGCTGTCGAGCACGTTGTGGT
ACGCCCAGTAGTGGCGCGTACCGTCGGCGGCAATCAGCTCGATCACGCCAGCGTCGGTGT
GGTTTGCCTGGATCCGAGCGAGGTAGGCCTTGAAGCCCTCGCGTTTTTCCGGTGGCATCA
GGTCGCACAGGCTGCGCCCGACCATCTGGCTTTCCTCGAAGCCCAGCGACTGCACCGCCG
CGGGATTCACCGAGGTCAATGTCCCGTCCAGCGTGTGGGTGCAGATCAGGCCCAGGCTGT
AGTGGAACAGCCGCCGGTAGCGGGTCTCGCTCGCTTCCAGCGCGTCGAGCGCGGCTCGCT
CGTCCGTGATGTCCTGGATCGCCCCGACCAGGCGCGGATGGCCGTCGACCTGTTGCCGGC
TGCCAACCACCCGGGTCCAGATCGCGCGCCCGTCGGCGGTGGTCATTGGCAGCTGCACCT
CCCAGGACGTGCCTTCGTCGATGCAACGCTGCACGGCCGCGCGGATGATGTTGCGGCTGT
CTTCGCGGTAGAACGACAGCGCGGTGTCGAGCGTCGGTTCAAAGTTGCTGCGCACGCCGT
GCAGCTGCTTGGTCTCGCGGGTCCAGCGCACTTCGTTGGTGACCAGGTCCATCTCCCAGC
CGCCCACCCGGGCGGCGCGGTTGGTCCGCTCCAGGAAGTCTTCGCTGCGTTTCAGCTCGC
GATGCAGCGCTTTCGCCTGGCCAACCTGCGCCATCAGGGTACTGCGCTGTTCCAGCACCT
GGGTGGTGACCCGCGCCAGATGCACCATCAGTTCGCGCTGGGAGGGGGACAGCACGCCGG
GCATCGGGTCGAGCAGGCACAGCGTGCCAATGCGTGCACCATGGGCCGAGCCCAGCGGGA
TGCCGGCGTAATGCCGGATGCGCGGCCCGGCAGTCACCAGGGGATTGGTCGAGAAGCGAG
GGTCCTGGCGCGCGTCGGGTATCTCGAACAGCTCGTCGTGGCGGATCGCATGCGTGCAGA
AGGAGATCTCGCGGGCCGTTTCGGTGACGCCCTCCAGCCCGATATTGGCCTTGAACCACT
GCCGGTCTTCGGCCACCACGGTGATCAGCCCCATGGTCATGCCGGTCGCGGCGCGGGCGG
CGGCGACGATGGCATCGAACACCGGCTCAGGGGGCGTATCCAGCAGGTGCAGTCGTTCGA
TTTCGAGCAGACGTTCGGCTTCGTCCATGGCGCTTTTCAGGGCTGGGTGGCGAGGGCGGT
TGCGGCGGCTGGCTGGCGCTACGCTAGTGCGCACGGCGTTATGTATCGCCATGGCGGAGT
GATGCCGATGTGAGGTGGCCGCGCCCGCTCAGTGTTGCTGGAGCGATGCCTGCAGGGCGG
TGGCCAGTGCGGCATCGCCGGATACCAGGTCCTGCCAGCGTAGCGTGATGCCCTTGCGTC
GCCCCTTTTCGACCAGCTTGAGGCCTTCGGGGTCCACGGTGAGGGTATGGGGCCGGCCAT
CGATGTCCAGTTCGCGTCGCAGAGGTTTGTCGAGCGGGGTCATCATCGTTTCCTCGCAGG
GGCGGGAGTACGCCGTGGCTGAATCGATACGTGACGATTGTCACGGATGTGCCAGCGCCA
AGGGAAATCGACCGCGCGGGTGATGCCGATGCGTGGACCAATTGCCGGGTCGGACGGAGG
CGGGGTCCCATCGCTTGCGATCACGATGCCATGGCTGCCAGTCACCAGGTCGGCGCCGTC
GAAACTGCGGTCCAGCCCGAATGCCTGCGAGAGCTTGCCGGGGCCGCTGGCCAGATCGTG
ATCCCGGCGCGCGGCGGGGCGCAGCTCGTGCATGCGCTCAAGGCCCGCCAGCGGCTCGAT
GGCCCGCAGCAGCACCGCCACGCCTTCACCGACCTCTCCGCAGACCACGTTGCTGCCCCA
GTGCATGCCGTAGGTGAAATAGACATACAGGTGGCCTGCCTCACCGAACATGCTGGCCGT
GCGCGGCGTCTGCCCGCGATAGGAGTGCGCCGCCGGATCGACGCTGCCCGCGTACGCTTC
GACTTCAACGATGCGACCCGTTCGGCCATCGTCACGGACCAGAAGTTTGTTGAGCAGCTC
GGGCGCAACCTCGACGGGCGGGCGCCGGTAGAAGCTGCGCGGGAGGATCTGGAGAGAGGC
GGGCAACCAATCCGGCACGGTAGAGGCAGGCTCGGGCAGATGTTGGTGGCACTGTGGCAT
TGGACTGGTGAAACGGGCGCAGACGCAGCGTCATTCCGGCGCGGACGGTGCCGCCAGCGT
GGCGCGCCGGGCGGCGTAGACCTCGGGCGTCTGCGGCTTGATGAACAGTGCCACCAGCTC
CGGATACTCGCGCTTTACCGCCGTTTCGATGCGGGTGATGCAGGCTTCAATCTGTGGGGT
CTGCCGATCGTCCTCGAACTCGGCGCTGAGCATGGCCACGACCTGTTCCGGTCCCATCTG
CATGGTGGTCACGCCGTTCGCGCGACGCAGGTCCGGATCGGTTTCGGCCACCGCCATGAT
CCGCTCGGCCACCGCAGGGTGGGCAGGCTCTCCAACCAGCAGGCCCTTGGTTTCACGGGC
CAGGAGGAAGGCGGTTGCGGCCAGCACGCCGGCGATGCACAGCGACGCCACGCCATCAAG
CACCGGCATATCCAGCACCTGCGCGGCCACCAGGCCGACCAACGCGAAGCCCAGCCCGAG
CAACGCAGCGCTGTCTTCCAGCAGTACGGTGAAGGTGGAAGGATCCTTGCTGCGGCGGAA
GGCTTCGAAGTAGCCAAGTTTGCCTTTGGTACGCCGGAACTCGCGCAGCGCCACCCACCA
GGAGGCCCCCTCGAACAGGATGGAAATGCCCAGCACGCTGTAGCTCAACGCGTGGTTGGT
AGCCGGCTCCGGCCGGCGGATGTGCTGGATGCCCTCGTACGCCGAGACGCCGGCGCCAGC
GGCGAACACCAGCAGGGCGACGATGAAGCTCCAGAAGTACAGCTCGCGGCCATAGCCGAA
TGGATGTACCGGGTCTGGCGCCTTGCCGGCACGGCGCAGCCCGTACAACAGCAGGAGTTC
ATTCAATGTGTCGACCAGCGAATGCACGCCCTCGCTGAGCATGGCCGAGCTGCCGGAGAT
GCCGGCAGCGATGAACTTTGCGATGGCAATGGCCAGGTTGCCCGCGAGGGCGGCATAGAT
GACCAGACGGGAACCGGTGGGAGCGGACATTTCGGCGGCGGGGCGGGGCGGACGCCTGAT
CTTCCCGATCAGCGCGTGCCCATTGCGTGCACGGCGCGATCAGTGCCCCTTGGGATTGAG
GTACAAACGCGCCCCATCCGATTCACGGTAGCCCGTCCAGCGCCCACCGCCTGACGCGCG
GAAGCGCCCGAACACGGTGTTGCTGGTGTCGGTGAGCAGCAGCTGGTTGCCCGACAGTAC
CCAACGGTTGGCCGAGAAGAAGCCATCCGGGCAGCCGGCGGGCACGTAGGCACTGTAGCC
GCCGAACCACTCGATGTTCTTCAGCTCGATGGAGCAGGTGTTGCCGTTCTCCTGGCCCAG
CGTCCAGCTGCCGAACAGATCGCTGTCGCGCACATCGCGGCCGCCACGGTGGCGGTCGCG
GCCCCAGTCGTCGTTGTCGTCGTGGAAACCGAAGCCCACGTCGATCTCTTTGCTTTCGCT
GCGTGACCCGGACTGCGAGCTGCCGCTGGTGGTGGTCTGGGTGGTCACCGCGCCACTGCT
CTGGGTCCGGGTGCTGCTGGATTGCGTGGTCTGGTCGGTGTGGGTGGTCTGTTCGCCGAA
GCCGAACGAGGCGTCCTGGGCCAGGGCGGGCAGGGCCAGGCAGCACAACGCGGACAGGCA
GGTACGGGCGAGCACGGCAGCCATTGCAGCATCCTCGGAGGGGCGGACCGCGCGAGTATC
GAACCGGTGGGGCGGGAGACGGTGTGAGGGTGTGCGCTGGGGCAGCCCAGCGAAGGGTAG
TGCCGGCCGCTGGCCGGCTCCCTCTTGGCGCCCAGGAACCGAAGGAATGCCGGCCAGCGG
CCGGCACTACCCGCAGCCAGGCAGGGCCTGGCGCTACGGGTCGGGCTTTACCCGCACCAC
CCGTTTCCGGTACTCATACACATTGTCACCGCGGATACGCTTTTCCTCGGTACCGGTAAC
CCGGCCTACCTGCTGGTCCGAGCCGGTGACCGGCTTGGCCTCGATGGCGGTCTCGTGCTC
GAAGGAGTGCGATTTGTCGGTGTTGCGGTAATAGCGGTACAGCGCCCAGTACAGCGCGGT
TGCGCCGGCCGGACCTGCCGCCAACAGCCAGAGGCCACTGTCGTCGCTCATGTCGATGCC
ACCAGGAAGGCAATTGCGAGGGCTTCAATGACGGTGCCGGTGGCCAGTGCCGCCAGCAGC
ATCTTCCATTGCTGCACGGGCACGCTGCCCATGGTTTCGCCGGTACGGCCGTTCACCGCG
ATGTAGTGCAGCATGCCGCCGTTCTTGCCGGGCTGGTGGTAGGAGTACAACCACACCGGC
AGGTACATCGACACCCAGCGGGTGCCATGCACCTCCAGCTGCTCCTGTTCCCAGCGCACG
CCACGGTTGTAGCGCTTCACCGAACCTTCCACCTGTGCGCGGGCGATCGACAGCAGCTGG
TCTTCCAGCCGCGGCCGCAGCTTTTCCACATCCAGGTTGCGCTTTTCGGAGGTGAAGCCG
GCCAGGTACGAGGCGTTCCATTTCACCGCGTTCTTGGTATCGAACGGCAGGATGGTGTTG
ATGATGTTGTTCGTATTGGCGCGGGTATCGAGATTCCCGCGCTCGGCCGAGGATTCCAGT
GGCAGGTCATCGACCGTGAAGTCGACCTGGCGCTCGACCTGGTAGACGTCTGCATCGTAC
AGGGTGCGCTTGTTCTTCTCGCTGCCCACGGTGTACTGCCGGGTCTGGATCTCACCCTTG
CCGGCCACGGCCGCGCTGACATTGCTGTCGACGATCATGTAGGGCAGGAACACGCCCACC
ACGTTTTCCGGGGTGAACTGGTCCTTGAATGCCTTCAGCGCGAACATGCGGCGCTTGTCG
ACGAACTGGCGGATGCGCGCGACCGCATCGTCCTTCCTGATATGGAAGGGCAGCACTGCA
TCGGGCACCGCGCCATTGGCGATCTGCTCGTTGACGCCGAACACATGGCGGCACCAGTGG
CAGCGCGCCGTCATCGTACTCTCGGTATTGACCGTGACTTCAGCGCCGCACCCGGTGCAT
TTGAACGTCATCAGTGCCGAGGTGTCGGCGTCGATGTCACGTGCGCCAGAGGCAATGACC
GTACCGCGCAGCTGGTCGATGGCCTCGCCCAGGCCGAACTCTTCCTCGACGCGTGCGCCA
TGCCATTCGTGACGGCAGTACAGGCAGACCAGGATGTCGGTGCCGGCCTTGGGCCGGATG
TCGGTGGCACCGCACTTCGGGCAGCGGTTGAGGCCGTCCTTCAGCTCGCTGGCCGACGTA
TCGATGGCCACCGGGTCGGGCGCTTCCACTTCATCACGGATGGCCTGTGGCAGTTTCGAG
GTGTCCAGCGGGAAGCTGCCGGGCAGGGGAGGGACGTCCTGCGGCGAACCGGGCCCATCC
AACGACGCCGCCGGCAAGGGCGGCGGCATCGCGGGCGCGGATCCGGGCAGCGGCGGCGGG
CCGTTTCGGGGATCGGACATGTTCGTTGTGCGTCCTGCTGTTACAGGCCCAGTGCCTTGG
CCTTCAGGGCGTCATAGTCGCCCTGGGTGATCAGGCCCAGATCCAGCATTTCCTTGGCCT
TCTTCAGCTTGGCCACCGGGTCGTCGGCAGCCGGGGCGACCGGCTGCTGCATGCCGCCGA
CACCGAACATGCCCGAGGCCATGCCGACACCGACCAGGCCAGCCGCTCCGCCGTTCTCGC
CGGCCGACTGGATGCCCTGGGCGACGCTGGCCTGCAGGTTGGAATTGCCGCGCGAACCCG
ACAGGGCATCGGCGCGCTGCACGGTCTTCAGCAGTTCGCGGGTGTTGGCGTCGTACTCGA
TCGAGACGATGGCGGTCTTGACGATGGCCAGGCCGCGGTCGGACTTCCACTGGTAGCCCT
GCTCGACGGCGGCAGACAGGCTCTGTGCAAAGCCCAGCGAATCCTGCTGCAGCTTGGTGA
TGCGGTTGCCCTTGCCCGGGTCGTTCGTGTACAGGCTGAAGGCCGGGGCCAGCGAACCGA
CCACTTCATTGAACAGCTGGCTGGCGGCGGCGTTGTCCAGGTCGGTGAAGTCGAACACCT
GACCCGGCTGCAGGTAGCTGGCCGGCACGAAGTTCTTCACGAACAGGATCGGGTCGACGA
TCTTCAGCGTGTACGAGCCACGCGTGACCGCACCCACCTGGGTGTTGAGGAAGCCGTCGT
CCCAGTAGATTTCCGACTGGGTACCGAAGCGGTTGTCCGGCAGCTCCTTCAGCGACACGA
AATACGCCGCCTGCTGCGAACCCGGCTGGCCGCCGAACTTGAAGCGCTCCCAGCTCTGCT
TGATGAACGTGCTGACCAGGCCGTCGCCGGCGAAGATCGACTGCGAGTTCAGATCGTCCG
AACGCCACTCGTAGCCACCCGGTTCGGCGACGAACGCGGTGATCGCGCCGTCCTGGAACA
GCAGCAGGCCGTAGCCCTCCGGCACGATGATCTTCGAGCCGTTGGTGATGATGTTGGACG
AGCCGCTGGTATTGGAGCCGCGGCCGGCATTGGTGCCGCGCGGTACCGCCGCGAACAGGG
CCGCCGTCGAGGGCAGGCCCGTGGGCACGGTGTAGAAGTCCTTCCACTGGTCGGCCAGTA
CACCACCCACCGCACCCTTCACCGCCTGTACCAGACCCATGTCCAACTCCCTGTGATTCG
AGGGCAGGCACCATGCCTGCCGAGCTGGACTGACTATAGAGGAGCGGGATGGGCCGCCGC
CACCGCCGCGCGCGCCTGCCATTCATCATGGCGCGACGGCGGCGGCAGGCGATCAGGCCA
TGCCGCGCGCGATCAGGGCATAGCCGATCATCAGTGCCAGGCACAGTGGCAGGGTGAGGA
AGGAGGCGATCATCCAGCGCAGCGCCTTGCGCGAAGCCTCGGTGGCCGCGCCGATCTGGC
CGCTGGCGACCAGTGACGTGCTGCGGTTGGCGTAGACGGTGGCGACGATGCCGAACGGCC
AGAAGCCGGCGATGATGCTCAGGATGGCCCACATCAGGTAGTTCCTGGGGGGCACGGGTG
GCGGGGTGCGGTCCATGCGGTCGATCTCCTTGATCGTGCTGCGGTCGGGAGCGCGAGTAT
GCCGACAGGCCAGGTGCAGCGGAAGGAATGCCACCCGTGCGTGGTGCGCAATCTTCTGCT
GGTCGATGGGTCATTGATCGGGGGCGGCGGCGCGGCAGGCAGGCGCGGTGGCCTGCGGGC
CTGGGCGAGCAGGCGGTGCAGCCGTCACGGCGGCGCAATACGTGCCCGTCCCTGGTTCGC
TCAGATGCGTTGATCATCAGCGTGGATGGAATCCCGGCGCCTTGCCTTCACCTGCTTTGC
GGTGCGCGGTGCACGGAAACGCGGGCGACAAATATCCGGCGCGGATATTCACGTCATTAT
CATGCTTATTTTCTGGAAACTCGTTTCCCATAATCCAGGGACGCGATGGCCGGAACACAG
GGAGCGCCGCGTCACAGGCAGTGCCGCCCTGTGGCGCACGACCCCGGCCTGGACGACGTC
CGCCTTGCCGACCTCCAGCAGCGATGGCAGTTCCCGGCACTGCGGGAGCGGACAGCGTGC
ACGGCACCAGCGGTGCGACCAGCGGGCACGGCATGCGGCGTGGACGTCGCAGCATCCCGC
GATGATGCCGGAGGGCCTGCATCGCGAGATCGCCCGTTGCAGATGCATCGGGTCGCCATT
CCAAAGGGGAGTTTCGATGCACAGGCAAGTCAGTGAGATGCTGCAGCGCGCTTATCGGCC
CTATCCGTCATTGCCCGAGCTGCTGGGCGCGTTCGTGAAGGAGCTGTCCCAGCACAAGGT
GATGCGGGGTGGCCAAGTGCGGTTGCGTGGTGCGGTGGCAGGGGCGGCTGCGGGGTTGCC
AGCTGCGTCCGGGGAAGAGGTTTCCTTGCAGCGGGTTCCCATCCGCTATGGCGGCGAGGT
GTTGGGTGAGCTGCACCTGGAAGGCGAGAAGGGCCGGCTGGATGGCAGTGCCCTGGCGCT
GGGGGAGCAGTTTGCCCAGCGTTGCGCGCATCTGATCAAGCGCTACGAAGCCAAGGCCTG
GGCCGAACAGGCATTGAGCCGGCCGCTGTTGCTGGTCGGCGCCGGCGAGGCGCTGAAGCA
GATGGATGAATTCGTGGAGCGCGCGGCGGCCAGCCCGTTGCCGGTCCTGCTGCGCGGCGA
GTTTGGTACCGAGAAGATGGAGCTGGCCGCCGCCCTGCACAGTGGCGGCCCTTCCCGGCA
GGGCCCGTTTGTCGAAGTGAACTGTGTTCACCCGCTGGGCGAAGCCAGCGACTGGTTCGC
GCGCGCACAGGGCGGGACGCTGTACTTCCACGAAGTCGACGAACTGCCGGTGCCGCTGCA
GGGGCAGCTGTCACATCGCATGCGTGGGCTGCCTGCCGCTCAAGCTGACGCGCTGGCGGC
CGGCCCGATACGGGTGATCGCGTCGACCAGCGCGGACCTGGAACAACGGGTGAGAGAGAA
GCAGTTCTCGCGCGCCCTGCTGGCTGGGCTGGAGTTCCTGACCGTGGATATTCCACCGCT
GCGCGAACGGGTGGAGGACATCGGCGCGCTGGCGGCGCGTTCGCTGGAGCTGCATGGATT
CAATCCCCGCGTGCTGGGCGACGATGTGCTGGAAGCCCTGTGCGCGCACGACTGGCCCGG
CAATCTGCTGGAAATGGAGCGGGTGGTGGTCCGGCTGGCGGTGATGACCGGTGGCCGATG
CATCCGTCGTGAGGATCTTGCACGCCACGCGCCGGATCTGGCTGCAGGCCACGTTGCCAG
CGATGCCGGGCGCGCCCCGCAACGGCTGCCCGCGGTTGAGCAGACCGTCGGTCCTGCGCC
CGCGCAGCCGGATACGCCGCGGGCAGCGCATGAAGGCCTGCACGACGGTCTGAAACGCGC
CCTGGCCTACCTGAAGGACCATGCCGCAGAGCCGCTCACGTTGGGCGACCTTGCCCGTCA
GGCCCATGTGAGCCAGTCACACCTGGGATTCCTGTTCCGCAGCGAGCTGGGCACGACGTT
CAAGCTGCTGCTGCAGCAACTGCGCATCGAGCACGCCAAGCAGCTGCTGCGGGATGGGCA
GCGCCTGCGCATTACCGATGTCGCACTGCAGGTCGGCTTCGGTGACCTGAGCCACTTCGA
AAAGAGCTTCCGGCGCGCGGTAGGGGTCAGCCCGCGCAGCTACCGGCGAAGCCCGCACCA
GTAAAAGCAACGCCCCGGTGCAGGCGCGGGCCTGCCCGGGGCGTTGGGATGGCAGACGCA
GCGTCAGCGCGCGTTGGCTTCGGCAGCGCGCTGCACGGCCTGTTCGGCCGCTTCGTCCGC
GCATCGCGCGGCCTCGGCGGCGGCCTCGACCGCGCGTTGCGAAACCTTCATCGCGGTGCG
GATGCCTTCTTCACTGGCAGCCATTGCGGCGTCCGCCAGTTCCTGGGCGATCTCCATCGG
GGTTCTGCCCGCCGGATGGGCGGGAGTGGGCTTGCCGGGAAGCGGGGTCGGGAAGGTCAT
CGTCGGTGCTCCTGCTGGGGATGAGGGGGGAACACCGTCACTGCGCTCCCCCAGGATGTG
GCGCAATGCCGCCTGGGCATCGGCCAGGATCTTCTGCGCCTGTTGCCGGGCCGCCAGGCG
TCCGGCAGCAACGGCCGCGCCGGCTGCCGAAGCAAAGGCCTCTGTTGCTGCCCGCACGCC
ATCGCCATCTGGCGCCGGAGCCGGGTTCACACTGCATCCTTCTGATAATCCACCCGCGCT
TCATCGCCCAGGTGGCGGCGGGTTCGGCGGTAATCCTGCAGGGTGATCACATTGTCCTCC
ACCTGTATCAGCGCCTTCGCTCTGGAACCATCGATCGCGAACTGCACGCTGGCACCGTCC
TGGCCGAGCCGGCCACGGGAAACCGGATGTTCGTTGAGGAATTCCTGCGCATCGCGCAGC
TGCCACCGCGCGGCCTCGCGCAACCGGCTGTCATCCTGCAGCAGTTCGGGTTCGTCGTCG
AAGCAGGCCGCCATCTGCTGGGCGGCCAGCGATATGCGGGCATAGCCGATCTGCCGGTGC
GCGGCCAGGCTTGCGTCGATCGCCTCGCGCACCTGCTCTGGCGACGGCAACTGTGGCAGC
TGCGGCCCGTCCAGGAAGCCGAACAGGATCGGCAGCACCTGCTGCAACGCACGGGTGGCA
CGCGTCAGCCGATGCTCGCGGCTGCCACCTCCTGCGCTCACCCGCTGGTAGAAGCGGAAG
TAGTCGGCAAACTCGATGGGCCTGCGCGCGTGCAGCAGCGCGAAGCCGGCAGAGTCGGCC
AGGTCGTCGCGCCCTGCGGCGGACATGCCCACCTCACCGGCCAGCTGGTGGAGCGCCACC
GATTCGCGAAAGTCCAGCTGCTGCAGCAGGGGTGCGTCGGCCGCGCCGATCGAAGCCAGG
AACGCGCGCGAGGCGCCGAGCTCGGCGTTGGTCAGCAGCCGGTGTTTTTCCAGCACTCGC
TGTGCCTCGATGTGCGACAGGCGTGTCTCGTCATCAAACTCCATGTTGCGCAGGGCACCG
AGGTCGCTGGCACCAAGGCTGAGCAGCTTGACCGGGCCGATCTGCAACCCGGTGCGCGGC
AACCATGTCATGCGCGAACCGTGCAGGCCCTGTTGCACCCCATCGAGCATCGTGCCCTCG
TCGGAGAAGGCGTAGCGGTGCTCGTGCGATTCCATTGCCCACTTCAACCAGTGCTCGCCG
CCGTCGATGAACTGAAGGACCTGCCTGCAGGATTGACTGATCAGGTTGGCCTGGGGGATG
GAACGACCGGCAATGAAAATGCTCATGCGTGGATCTCCTGGCGGCCTCACTGGGCCGGAA
ATTCCTTGAGGACGGTCGCAGCGGCATTGCCGACGCGGTTGAAGTCGGCGGTGGCCCCCT
GCATCATGTTCTGCGCCTGCGTGAGTACCCTCGCGTACTTTTCGTCCCCCGTCGCCAGGT
ACTGGGCCATGGCCACGCCGGCCGCGGTGGTCGCGATGGTTGAGACATTGCGCAGGGCGT
CGGCGGCATCCTGTACGGCGATCGCCGCAGACTGGGCCACCGACTGGTAGGCCTTGCCGG
CACCACTGGTCGTCACGACGGTCGCTGACATGGTGGCCGTCTGCACCTGGTTGATCACAT
CGATGATCTGGGCGTTGACGTTCCTCGGGTCCATACGGGCTCCTTGATGGGCGGGTGGGG
CCGCAGGCGGCCTGCAGTCTGTCAGGCCCCGGCGTCAGCGTCGTCTGCCGGGGAAGGGGA
AGGGGAGTCTGGCGCGGGATCCTGGGCGGGACCTGCGTCCGGATCCGGACCGGACGCGGG
GTCGGGCGCAGGACCGGGCGCGGGCGCTGCCGCATTGCCTGCAAGCGTTTGGAGTGCATG
CAGGCTGCTGGTAGCGGCCGCAGCGTCGGCAGTGGCACCGTGGGTCTGTGCCTGCAGGAC
GCTGATGGCGGTCTTTCCTTCTGCGGTGGCCGCGGCGATCACCGCCGCAGGCGAAGGGGG
CGCCGGCACCGGGCCGGGCAGGGGGATGACCTGCGGTGGTGGCGGCGGAGGGGGTTCCGG
AGCGGGTGGCGGCACCGGCCAGGGAGCGTTGATCATCTTCGCGCAGGTGGCGGTGACCGC
TGCGTTGCTGACCATGCCTGCACCCTGCTGGCGCGCGACGGCGTTGTGCATGGCGGTGCC
CAGCGTCTCCAGCATCACCATGTCCAGCATGCTGAAGGACTGCGCCGGACCCTGGGCCAC
CAGCAACGTCGAGGCAGCGCTGACGCTGTCGACGATCTGGCTGTTGACGGTGTTCTCACT
GCTCATGACGGAACGGCTCCCTTCTGGATGATCAGGGCCAGGACCTGGGCCAGGCTTGCG
CCGGCGGTCACCTGGCCGCGTTGCTGGTTGGCCACCGCGTTCTGCATTGCCAGGCCGAGG
CTGTCGGCCATCGCCAGGTAGGTGGCGGACATCGCGAACGAGGGGGCAAGGGCGATCGCC
ACACCGGATCCGGCGCTGGTGGTTGCCAGCAGGTAGCCGGTGGCGGGCGATGCGGCCATC
GATCAGGGGCCCGACGTGACGCCGCCCTGAGCGGGGGCGCGGTGGTTGGCGTCACGCCGG
GCCGACACGTCAGCGCAGGCCCAGGATTTCGCGGGTGGCCACGCCGTTGGAGGCGGTGTC
GATCGCATACAGCGTGGACACCCCCTGGGTGGTCGACGCCTGCATGGTCACGTAGGACTG
CTGCTGGTTGTTGGTGGCGTTGTGCGCGGCGTTGGACAGCGCCTGGCTGGTGGCCACGAA
CAGGTTGCCCATTGCGATGGCCGGCGCATCGCCAAGCACCTTGGTGTTGACCTGCGAGAC
CGAATCGGTGATCTGGCTGTTGACGGCGGTGGGAAATGCCATGGTGGAAGCTCCTAGGGT
GGACAGCACTACAGGAACGGAGATTGCCGGCACTCAATGGAATCAGCCGAGAATCTTCCG
GGTGGCGGCGCCGGTGGCGCCGGTATCGACGGCGTAGAGCAGCGCGACGCCCATCGTGGT
CGCGGCCTGCGCCGTGACATACATCTGCTGCTGGGCGAGCGTCGCGTTGTGGGCGGCATT
GGCCAGCGCCTGCGCGGTGGCCTGGTACAGCGTGCCCATTGCCGTGGCAGGCGCCACGCC
CAGCACCTGCAGGTTGGCCTGGCTGACCGAGTCGGTGATCTGGTCGTTGACGGCCGTGGG
AAATGCCATGGCTCAGCTCCTTGCCTGCCGGCGCATCACGCGCCGAGGATCTGCTTGGTG
GCCACGCCGGTGGTGGCGGTGTCGATCGAGTACAGCGTGGCCACGCCCATGGTGGTGGCC
GCCTGCGCCGTCACATAGGACTGCTGCTGCGCATTGGTGGCGTTGTGGGCGGCGTTGGCC
AGCGCCTGCGCAGTGGCCTGGTACAGATTGCCCATGGCCACGGCGGGCGCGTCGCCCAGC
ACCTTGGTGTTGGCCTGGGTGACCGAATCGGTGATCTGGTCGTTTACAGCGGTCGGGAAT
GCCATGTCGATCTCCTTGAGGTTGGCGGGTCAGCGATGGAACGACAGATCAGGAGCCCAG
GCCGCGGACGCGGGTGCTGAGGATTTCCTTGCTCGCTACCGCCGTGGTGGCGGTATCGAT
CGAGTACAGAGTGGCCACTCCCATGGTGGTGGCCGACTGCGCGGTGACGTAGGACTGCTG
CTGCGCGTTGGTGGCGTTGTGGGCGGCATTGGCCAGCGCCTGTGCGGTGGCCTGGTACAG
ATTGCCCACTGCCACGGCGGGCGCGTCGCCCAGCACCTTGGTGTTGGCCTGGGTGACCGA
ATCGGTGATCTGGTCGTTTACCGCGGTTGGAAATGCCATGTCCTGCTCCTGCGAAAGGGT
GGAAGTGCGTGGTATCCAGTGTCACGGTGCGTTGCCTGCAGCGGCCTGGGCTTCACCGTG
GGGCCAGAGTAGGAAATGGCGCCGCCGCCGGATTGGCGGAATCGACGGAGAATGCGGTGG
GATCACCGTGAAGGTGCGGCGTGAATACGGCGGAACTGATGATCATCGCCGTCGTCGCCA
GCGCTGGCGCGTTGCCCTGGAGCACACACAGGGCCTGCGCGTGGGCAGCGCGATCCGGCG
GCGAGGGGCTGTCGGCCACAGCGTCGCCGGATCGGGCGGGTCAGAGCATGTAAGGGATCT
TGAACGCCAGCGTGAAGTCCGGTGCATCCGGGGTCAGCCCGATGCCCAGCAGGGTCACCA
GCGTGGTGTGCTGGTTGAGCGCATACGTCACACCCAGATTCAGTGACGCCGCGTTGGCGT
CGCTGCCAATCACTTTCATCCACTTCCCGCCCTGGAAACGGGTGGAAGCGCGGGCGCTGA
TGCGGTCGCTGAAGGACAGGCTGAGACTGGTGCGCTCGTTGAACGCAAAGGCCACGCCGG
CGCCGAAGTAGACCGAGCCGCCGAGCTTCACGTCACCCGGGTTGACCGTGTCGGGGTTGC
TGTCGATGTCACTGAAACCACGCGGGAACGAATGCACGTAGCCGAGGTTGGCGAACAGGA
TCGCCGGATCGGCTGTCTTGACCATCGACAGCCCGACGTTGGCCTGCCACACGCCATTGC
CGGTCGGTTGTTCCTTGGGCACGGCGAAGCGGATGTAGTCATCGTCATCGCGCTCGATCA
CTTTCCAGTCCAGGCCGTAAGGTGCACGCCCGGTGGGCGCGGTCACTCCGGCGGTGAGTA
CGGCTTCCGGGCGCCAGCCGCGCTCGCCGAACAAGCGGTAATTCGCACTCAGGCCGATAT
CGCCCAGGCCGTTGCCATTGGTTTCTTCCTGCGCGATCGCGGCCGCCGCACCGCCGGCAC
CGCCCTTCTGGTAGACGGTGCGCCGCGCCAGGTATGGCACGTCCAGGTTGAGCGTCAGGT
TCGGGCTGACGCCCCAGCGCGCGGCCAGATTGTAGGTGAGCGAATCGGACTCGACGTTCT
CGATGGCGATGTTGCCGAGGAAGATCGCATCCAGCGCCAGGAAGCCATTGAGGGTGAGCT
GCTTGCGGTCGTAGCGGGCGTAGGTGAGGCTGTTCTCGACGGTGAAGCGGCGCGAGAACA
GCGCCGACTGCTGCTGTTTCACATCATCCACGCTGCGCCGCGATTCCTGCTTTGCCTGCT
GCGCCTCGGCGGCACTGCTGGCATAGCCTTCGCTGCCCGGTGACGTCTGTAGGGTCGAGC
CATGCTCGACGGGCGCAGTCGTAGACGGGGCCATCGGGCCAACCTTCCCACTCAGGCGCG
CCTGCATCGCCTGCACCTGCATGTCCAGTTCGCGCAGCCGCCGCACTTCCTGCGCGTAGT
TGGATTTGAGCTGCTCCAGCTGGTTGGCCAGCGCCTGCACGTCGGCGCCATCATCCGCCG
CGGGTGGCGCGGCGAAGGCGGTGCCCGCCAGCGCCGCCAGCGCCAACGGGGTGATCCTCA
TCAGGGTGTGCATGTTCGTGTCCTGCGTTGTGGAACGCTTCCCCCAACGCCGTGCCGTGG
TACTACCGGCCCGGCCCCATGCCGCGGTTCATCGCAATCGCCTGGGCCACGTTCTGGCTC
AACGGCAGGTTGCCGCCCGCGGTATCCCGCACCAGCTCCAGCCGCAGCTGGTTGCTGGCG
ATCTGGCCGTCACCGGCCAGGGCGATGCCCTGGCCGACGCTGCCGTTGCGTATCCATTGC
TGGACCAGGCCCTGGCCATCTACCTGCAACAGCAGGCGTGCCTGGTTGCCGTCGAGCACC
GCAGAGGCCGAGACGCCTGCGGCGTGTGCACTGATCGAATGGGCACCGTCATCCGGCAGG
GCCGGCACCGCGCCATTGCGTACCACCAGCGTGGTCGCATTGCGGGCGACGTTGCCATCG
CCGGCCACCTGCACGCTCTGCACCACGCCGCTGGCGTTGGCCAGGCCGCTGCTGTCGATG
TGGCGACCCTGCGTGTCCGGCAGCGGCGCATCTGCGGCGGTGACGTGCACGCTGGGCTGG
AAGCTCAGTTTCGGGCTGCCCCCGCCGCGGAAGTCCATGCCCAGGGTCAACGCACCCTGC
AACACGCTTCCGTTGCTGGCCTGCCACTGTGAGACCATCGTCACCCCGAACCAGGCGACA
GTATTGCCGCCCACGGTGTAACGGCCCCGCATCAGGTTCAGTTCGGGATCCGGGATTTCC
TTCAGGCCGCGCCCGGGCGCCGCGTCCGCCGCCTGCAGGGGCAGGGCGGGGCAGGCCAGC
AGCAGGACCATCAACAGGCGGTGACGGAACATGGCGGAACCTCCTTCAGAACAGGTCTGC
GTGGCTGAAGCCGAAGTCGACCAGTTCGGCATCGGTGATCGGCCCCTGTCGCGCGTAGAG
CGCGCGGGCACTGGGCCGTTCGCTGGGTTGCAGCAGAACCGTGTTGCGATCGAAATCGCT
GCCGATCACCACGAAGACGGCACGCGATGGCCACGCAGCGAGGAATTCAGGCAGCGCCAG
GCTGCGGTTGCCGAGGATGGGATCAGCCACCTCGACCACACCGTCGCGCACCTGCTTGAG
CACCACGAAGTGGCGGAAGCCGCGCACGTCCATCAGCACAAGACCGGGAACGCGAAGCGT
GCGCAGGCGTGTTTCATCGATACGATAGCCGCGCCCGCGCATGCCCAGCGATTCCACGTA
GCGCTTGATGTCGAGCAGCGAGAAACCACGCTCGGCCACCAGCGCTGGATCGGACACCCC
CATCATTCCTTCGATCACCGTCGCTTCGTCGGTCTGCAGGTGATAGGCATGGCGCAGGAT
GGTTGCCAGTGCGGCCGCCCCGCAGCTGTAATCGGTGTGCTGCCGCACCACGTTGCGGTA
GCGCCGTTCCTGCATGCTTTCCACCTTCTGCTGCAGCAGTGCGCCATTGGGCAGCACGGC
GGCGAAGCCGACGTCGCCCGCCCGCGCCGATGCACCGCCCAGCAACAGCAGGCAGGCCAG
CAGGCATATCGAGAGACGGTGGCCGATCATCACGTTCTCCAGCAGCAGGAGGGAGCCCCT
GCCCCAAGGGGGAGGAGGAACAGGGGCTCCCGGGAACCCGGCCATTGGCGGACGGCCGGG
GTGGTGCACTTACTCGCCGTTGCCGCCACCACCGCCGGTGCTGGGCTGGGCTACGGCCAG
GGCCAGGCTGTTGGCCTGCAGGTTGCCGGTGCCCGCCGCCACGTTCACGCCGATGTTGCC
GGAGGCGCCGGAGAAGGCACTGCCGGACAAGGCCGACGTGTTGGTGGCGTTGACGTTCAC
CCAGCGCGTGGTGCTGACCGTGCCGCTCAGGCTGGCGTACAGATCGGCCACGCCCAGTTC
GACGAACTGGCTGGTGCCGCTTTCACGCGTATCGAAGCCCAGGCCGCCCACCCCCGGCCG
GTTGGGGTTCATCGTGGCGTTCTGGATCTCGTTGTCCAGGTCGATGTGGCCGGTACTGTT
GCCACCCGGGTGCGGCAGTGCGCCGTTCCACGTATCCAGGTAATAGTTGGCCATCTGGTA
GGCATTGCCGGTGCCGCGGTAGGTGCCGGCGCCATAGCCCCACGTCAGGCCGCTGACGCC
GCCATGCAGGCCGACCTGCACGGTATCGGTGTAGGACTGCACGAAGCCGGCATTGCTGAC
CGTGTTGCCGGTGGAGACCTGGTTGGAGCTGATGCTCGACTGCGCCATCGCCGTGGTTGC
GACCGAGGCCGCGAGCGCGTTCTTCTGCTCGTTGTTGTTGCCCGAAGCAATGTTGACACC
GATGTTGCCTGACGCACCGCCGAAGGCATTGCCACCGAGACCTGCGGCATTGGTGACGCC
GGAGTTCATGGTGGCGTTGCCGAAGCCGGCCTGGTTGACGAACACCTCGGCGTCGGCCAT
GCCGAAGCTGAAGGACGCATCGGCAGCGGACAATGACGCGGCATTGTCCTGGGCGTTGTT
GTCCCCCGATACCACGTTGAAGCCGAGGTTGCCGGAGGCGCCGGCACCCACGCTGTCACC
GATGGAGGCACTGTTGGTGACCAGGCTGTTGCTGGTGGCGTTGCTGCTGATCGACTGGCG
GTTGTCGATCACCGCAATGGCCGCCGAGTCGAGGTCGATGTCGCCGGTTATGGTGGGGTC
GCCGGAGAAATTGACGTCGGTGCTGAGGCGCAGGTCCTTCTCCAGGTTCACGTCGACGCC
GTGGTTGTTCTTTTCCTTGCGCTCGTCGGCCTGGATGGTGCTGTGCTTCTGCACATTGAC
GTTGACGGTGCGGTTGCGTACGTCGTTGTCGGCGTGGTTGTGGGTGTCGTTGCGGGTTTC
GCTGACGGTGTGGTTGTGGTTGATGTTCGCGTTGGCGTTCTGGTTGTCCCAGCCATTGGC
CGCAGCGGCGGTCGAGGCAGTGGCAATCGCCATGGCGAGCATGGTCCGTTTGACGGTCGC
TTTCATGGTGCCCTCTCTCTCATCGGGTGGTGCATCGGTTGGGTGGTTGTCACGGGCGGT
CCTGCACGACCAGGCCCAGCACATTGGCCGTGTCGTTGCCGCTGCCCGCGATCTGATTGA
GTTGCAGGACCCCGTCGAATCCCCGCAGCGCGGTGCTGGTGACACCGGCGCTGCGGGTGC
CGGTCGCGACGCCGCGACCGGCGTCGTCCCGCCCCCCTGCCAACGCGGAACCTTCGGCGG
CCAAGGCCGTATCGTCGGATTCGCGTATGCCCTGTCTGGCCAGCGTCGCGCTGACGACGT
TGAGCGTCGTGTTGGCGATGCCGCTGGCCTGGTTGATGGATGCGATGCCGCTGGCACCGG
CCAGCGCGTTGCCGTCGATGACGGCGGTGGCGTGCGCCGGTGCGCTCAGCACGCGGTTGC
CGGCCCGCAGTTGCCGGTTGCCGATCGACACGTCGGCGCGTTCGCCGGTGGCGATGCCAT
GCAGGTTGGCCTGCAGGTTGAGGTCACCGGCCGCCTGGTTCAACGCGATGGCGCCGTTTG
CACCCGCCAGGGCGTGACCGTCGATGCGGGCCACGTCGAGGTAGGCGAGCATGCCGCTGT
AGTCGTCGGCCTGCGCCATCAACGGCGTGGCAAACAGGACCAGCAGCCAACGTGCCCGCT
TCACTTGCCACCTGCCGGGGCCGGGCCCTGCAACGGGAACTGGGCGAGCGCGCCGCGCAC
GGTATCGCCGATGCCGCGGGTGCTGTTCCCGACCGCGCCCAGTGGGCCACCCAGTGCGCC
ACCGAGGCTGCTGCCGAGCATGCCGTCACTGCTGCGTCCCAGCGTGCCGCCCAGGGCCTG
CTGGGCGACCCGTTCGACGGTGGTGCCCGTGGGGGTCGCGGTCGCAGCCGTGTGCCCCGC
CCCCATGCCGGCATAGTCCTCATCGCTCAGCTCATCCATCGCGTTTGCCGGGGTACCCGC
ACCGAGCGCCAACGCAATCTCGCGCTGCGGTTTCGGATCGGCGATCAGCGCCATGCCCGG
GGGCGCCATGCGATAGGCCGGTCGCGCGGCCACATCCCGCAACAGGACGATTTCGCCCGG
TTGTGCCTTCACGCCCTGGCGGGCACCGGAGGCAGAGGCGCCCGCGGCTGCCGACAGCAG
GGCCACGGCCAGCATTGCCAGCAGGCCGCGAATGGGGGTGATGCCGTCCATACCGATCTC
CCGTGATGGGTGCGGCGGAACCACGCATCATCCGTGCCAACCCTGAAAGGCTTGGCAGCC
AGGGGGGCGGGCACTGGCGGGCGTGGGGCGTTGCTGCTGCACTGATACAGCCGTGTGGAA
AAAATGTTGGGATTGCGCAGCGCCAAGCGCCGCAGGGCAAGGCAGGCGGCCGACTGTCGC
ACCGGTGTTACAGGTGCCGCCGCGGACTGTAACGATGCCGCTTCAGCCAGTGCTTTCTTG
ACGCGCCGCTCATTGCGCCGCCGTTTAGCGCAGCGCTAGGATCCGCGCAACAAAGGCCGC
CGCGGTGGCCGTAGAGGTCCCGGCGGAGGGGCGGCACGCCGGTGATTGCCTGACAGTCCG
CCGACGGTGTCCGGATGCTGGGGGAAGCATGGCAGCGGTCCCGGAGGCTTCTGCGTCACG
ATGCGTGCTCTGGTTCGGCGAGCCGCTGGCGAACGAGCGCAGCGCGCTGGCGGCCGCAGG
CTGGTACGTGCGTCGCATCCATCCCGACCCGGCGATGGCCATCGGCCTGCGCGGGCGCGA
CCGGCTGCTCGCCGTGCTGGATCTTCGCCATCTGGATGCGCCGGCCCAGCAATTGCTGGC
GCCGTGGATCGAACAGCACGCGCATCTGACCTGGCTGGCGGTGCTGCCGCCTGGCGCAGG
GCCCACGCCTGCAGCGTGGCGGCCCTTGTTGCAGCGTTGCATCTCGCGGTTCACGCTTCC
TTTCGGCCTGCAGGACCTGGTGGCGGCGATGCGCCAGCAGTTCGACGCGGAGGATACGTC
TGCCGACGAAGTGTGCGGCGGGCAGGGGCCGCGCGCATTGATCGGCGAGAGTCCTGCGCT
GCATGCGGTGCGCACCGTACTGCACAAGTTCGCGCCGGTCGATCTGCCGGTGCTGGTCAC
CGGCGAGACCGGCACCGGCAAGGAGTTGGCGGCACATGCACTGCACGCGTTGTCCGGCCG
TGCAGGCAAGCCGTTCATCGCGGTCAACTGCGGTGCCATCCCTGCGAACCTGGTGCAGTC
GGAGCTGTTCGGCCACGAGCGTGGCTCGTTCACCGGTGCTGACAAGCGCCAGATCGGCGT
ATTCGAGGCCGCATCCGGCGGAACCGTGTTCCTTGACGAGGTGGGCGACCTGCCGGCCGA
AGCGCAGACCAGCCTGTTGCGCGTGCTGCAGGAAGGTACGTTCGAGCGGGTCGGCAGCAG
CCAGCCGCTGCGGGCGGACGTGCGTGTACTGGCTGCCACCCATGTGGAACTGGAGCACGC
GGTGGCGCAGGTGCGGTTCCGCAGCGATCTCTACTATCGCCTCAACGTGCTGCGCCTGCT
GATGCCACCGCTGCGCGAGCGCGGCGCTGATGTGCAGCTGCTGGCGGAACATTTCCTGCG
CTGCTTCCGCCTGCGCCACAGCGTGCGTGCACGTGGCTTTGCACCCGCTGCGCTGCAGGC
GATGCGGCGTTTCGAATGGCCCGGCAACGTGCGCGAACTGCTGAACCGGGTGCAGCGGGC
GGCGATCATGGCCGAAGGCGAGCTGATCAGCGAGCGTGACCTCGAACTGGGAGGGCGCGT
GCATGCGCCGCCGGGGGCGATGCTGCACGATGCCCGCGGCCAGGCCGAACGTGATGTGCT
GTTGCAGACGCTGCGGCAGACCGGCTACAACGTCTCCGAGTGCGCGCGGCAGATGCAGAT
CTCGCGGGTGACCGTGTATCGGCTGTGCCGCAAGCATCGGCTGGAGCTGCCGGCGCAGCG
CTGATCAGCCGGCCGGCACGTGCTTGAACAGGCGCAGTGGCGTGCCTGGAAGACGCTCGA
TCACGCCCTTGGCCTCCAGGTCCAGCTGCACGGCTTTCAGCCACCAACCGGCCGTGGCGC
CTTGCGGAAACAGCGATGCGGGCAGGTGCGGCAACAGCGCCTGCTTCGCCTGCGCCACCG
TCATCCCGGGAGGTTGCCTGGGCAAGGCACGCAGCAGGGCCGCGCGCATGGCCATGTACT
TGGCGCGATCCACGCGCTGGATGTGCCCGGGCGTGGTGATGCTCTCGATCTCGATCCGCT
CGGGCTCAGGCATGGCTGCCTCCCGTGATCTCGATGCGTGGGCTGCGGAAGCCCATGGAG
ATCCACGCCTTCAACAGCCGGGCATGGAACCGCAGCGAGTGGGTCTTCAGGTTGGGCACA
TCGCCGGGAAGGACAGACGCGTCGGGAAGATCGTTGACCATCGTCCGCATCTCCACGGCG
GGGCGTATCGCGTCCGGCCACAACAGCCCATACAGGCTCAGCCAATGGCCACCGCTGAAC
TCCAGGAAGAGCGGCGTATTGCAGCAGCCCGCCACGACGCGGCGGCTGCCGGCCGTGCTG
GACAACCGCCACGCGTGCAGCCGGGAATGCCCGGCATCGATGCGGACGCGATCCTTGCGC
TGCATTACGAAATGCGTCTGGCCCTGAGGCCCCAGCACCTGCGGTGCGCCGGGCATCGCC
TGCATCCGGGCGCCGGCCCTGCGGCAGCTGTCGCAGCAGCATTCGACGCTGGCGATGGGG
CTGCCGGTGGTGGTCAGGCGGACCTGGCCGCAGGCGCAGGCAAGGGACTGTTGGGAAGGC
ATCTGCATTTTCTCCTGGGGTACTCAACCTCTCGACGAACGGGCGCGTGGGAAATCGACA
CCCACTGCCTTCAGGGCGGCATCATCCGGTAGCGGACGCGGTACAGGTCCAGTCCCTCAC
CACCGGCGCGTCGCGCCGAGTAGGTCAGCGTGTCGCGGCGCGAGCCATCCAGCATCGCGC
CGTAGCTGTCGCCGCTGGGCGCGTTCACGGGCGATGGCAAAGCATGGCCTGCGTCATAGC
GGCCTCCACGTTCGTAGGCAATGAACTGGCGCACCGGTGCGCTGCCGAAGTCCTGGGCGC
GGGCAAATACCACCGTTCGGCCGTCGCCCAGGAAGGTGGCATCGAACTCCTGCGCTGCGG
TATTGAGGTCTCCCGCCAGCGGCCGTGCCGGCTGCGCGACGCCGCCGATCATCGCCGCGC
TGTAGAGGTCATGGCCGCCAGCACCGCCCGCACGATCGCTGGAGAACAACAGCGTACGAC
CGTCGGGCGAGAGCATCGGCGCGAACTCATCGGCCGCGCTGTTCACTGCGGGGCCAAGAT
TGACTGGCTCCCCGAATCGACCGTCGCTCCCCATGCTGACCCGATACAGATCGTCACCGC
CCTGGCCGCCTGCGCGGTCCGAGCAGAAATACACGACGCGCCCATCTGCGGAAAATGCGG
GATCGAAGTCGCGCCCCGGCGTGTTGAACGGCACTGGCGTGGCCGGCCGCCAGCGGTCAC
CTTCGCGGTGCGAGATCCAGATGTCGTAGCCCCCAGGCCCCCCCGGCCGGTTGCGGCTGA
ACCACAGGGCGGTATTGCCGTCCGGACTCAGGGTCAGCCGGATCTCGTCATGCTGTGTGG
AGGCAATGCCGGGGGCGAAGCGCTCGGCGGGACCGATGATCCGCAGCACCACGGGCGGGG
AGGGCACGGGCAATGCCGATGCCAGCAGCATCACGGCCAGCAGCGCCTTCATGCCTGTCG
CTCGAAGTCGCTGACCCAGTTGGTTTCCCAACTGCGTCCACCATCGGCGGAGGCCGCCTG
TTCCCAGCGCGCCGAACGCGGGGTGATGCGTGACCAGATCACCCGCGTCTGGATCGCCCG
TCCCTCGTGCTGGTCCTCGCCGAAGAAGCGGCCGACACCGGCCTCGAACGCCCCGCGCAG
TGGCGCGCCGATCCGGGTCGGCGCGCGGCCATCCAGCCACCAGCTGAGCCAGTGCCGCTC
GGCCGCATTCCAGGCGCGGATGCCCATGCCGCGCAGCGGTGCTCCAGGCACGTCCATCAG
GTTGTCGCCCACGTTGCCGAATCCGCCCAGTACCGGCCAGTTGTGCAGGGTGCCGTTGAA
CGCGTCCCACGCATCGCTGCCTGCCAGCCGAGCGCGCAGGCGGCGATGGCGCACGTTCCA
ATGGCCCACCAGGAAATCAAAATCGCCCGGTGCATCCGGCAGCTTCGGAAGCGGAGTGGG
GATCGCAGCAGTGCGGCGGAACCAGTTGCGCCAGTTCACTTCCCAATGGGCACCGGCATC
GTCGGAGAACGCCTGCTCCCACCACGGCTCATCGCCGTGGATGTCATGCCAGCGGAACCA
GACCTCGATGGGGCGTCCCTTGAAGTCATCGCGACCACGGAAGCTGCCGCCATCGCCTGC
GAAGGCACCGCGCACGGGCGCTTCGATATGGGCAGGGGTGCGCCCATCGATCCACCAGAT
CGACCAGGTGGAAGACACCGGATCGAAGGCACGCACGCCCAGGCCCCTGTAGGGGCCCGA
AGGCAGTGCCATGACGTTGTCATCGATGGTGCCGAGCCCGCCCAGGGTGAGCCAGACCGC
GCTGGCGCCGGTGAAGGCGTCCCAGCGGGTATCGCCCACCAGGCGCTCCTTCAGGCGTTG
GTGCCGGACCTGCCAGTTGCCCTGCAACCATTTCCAGTCTGCGCTGGGGCTGGCCAGGGC
CCACCCGGAGGGCAGGGCGGTGGACGCTGCCGTGGCGGCCAGGGTGGCCAGGAACTGCCG
TCGATCCATGTGCGTTATCCCGTGCCGGAGGTGCCTCCATCGTTGCGCGTGCGAGGGGGA
TTGACCACGTGGATATCGGGGCTCAGGCTAAGCCACACTTATGGTGACCCAACGCCAGCT
GCCATCGCTTGTCGCCATCCGCGCCTTCGAGGCGGCGGCACGGCTGGGCAGTTTCGCCCG
CGCCGCCGAGGAGCTCGACACCAGTGCGGCATCGGTGAGTTACCACGTGCGCCGGCTGGA
GGCCCAGACCGGTACCTGCCTGTTCCTGCGTCACGCCCAGCATGTGGAATTGACCGCCGC
CGGTGCGAGCGTCGCAGTGGAGGCCACCCGGGCCTTCGACGCGCTGCGCGCCAGTTTCAT
GCGCGCCGCTGACATGGATGCGGCACGACTGCGCCTGTCCGTTCTACCGACGCTGGGCAC
CAGCTGGTTGACGCCGCGCCTGGGCAGTTTCCGCGCGCGCCATCCAAGCATCGTGCTGGA
ACTGGACCTGTCGGCAGAGCCGCAGGACCTGGCCGCCGGGCGTTTCGATGCCGCCATCCG
CAACGGGCATGGTGCGTGGCCCGGGCTGCAGGCCACGCCCCTGTTCCCCAGCATTTTCAC
TCCGCTGTGCGCGCCAGCGCTGCTGCCGGCGGCAGACGGGCTCGGTCGGCGGGCGTTGGA
GGTTCCACTGCTCGGCAGGCCTGACTGGTGGGCGCTGTGGTTTTCCGCACATGGTGCTGT
TCCGCCACCGGACCCGGAGAGCTTCGTCACCCCCTTTGCGATGGAGCATCTGGATGTCGG
TGCTGCCATTGCCGGGCAGGGCATCGCCATCGGCTCGCCGATCCTGTTCCAGGCCGAACT
GGACAGTGGGCGCCTGGTGCAGGCACATCCCGGTGTGGCCAGCGACGGGCGTGGTTTCTG
GTTCGTGGCACCGACGGCGCGCAGCCGCAGCACCAAGGTCATCGCATTCGGTGACTGGCT
GGGCGAGCAGGCCGCGCAGGCCAGGCGTGCGTCGCGACATCATCTGGCACACGCGGTGAC
GCCATGAACCAGAGCCCGGAACTGTTGCGGCGCCTGCTGCGTGCCAAGGACCGGATGGAC
CACGCCAGTCACGAGGACTGGCCGGTGGCCCGCCTGGCCGAGGTCAGTGCGGTATCGCCT
GCGCATTTCGCGCGTTCGTTCAAGCAGGCATTCGGCCTGCCGCCGCACCGCTACCTGCTC
AGCCGCCGCATCGAACGGGCCGTGGCGATGCTGCGTGACACCGAGCTGCCGGTCACCGAG
ATCGCCGCGCAGACCGGCTGGAGCAGCCTGGGTACCTTCGGGCGCATCTTTCGTGACATC
ACCGGCGACAGCCCGGGCAATGTGCGCCAGCGCGAGCGCGCCGGCGAGGCGACGCCGGCC
AGCGTGCCGGAATGCCACGCACGTGCCGCGCAGCGACCGGACCTGAACATCGCAGTTTTG
GAGAAGCGCCGCCGCGAGGCGGTTGCTAACGTGGATCCCACCTGAGGGAGGTCCCATGAC
AAACACTGTGAACACGGTCGGCCTGTATGTGCGCGACCAGGATGAGGCGCTCGCGTTCTA
CGTCGGCACGCTCGGCTTCGAAGTGCATACCGACGTGCGCAATGGCAGCTACCGCTGGCT
GACGGTGCGCAGCCCCGGCCAGGACGGATTCCAGCTGGGCCTGTTCGTGCCCGGTCCGCC
CACCCACGATGCGGCCACCGCGCAGGCGCTGCAGCAGCTGGTGGCCAAGGGCGCAATGCC
GCCGCTGGTGCTGGCCGTGGATGACTGCCAGGCGCGCTACACGCAATGGCTGGCGCAGGG
CGTGGAGTTCACCCAGGAGCCGGTCGAACGCTACGGCGCCATCGATGCGGGGTTCCGCGA
CCCGTCCGGCAATGGCTGGAAGATGATCGAAGCGCGCTCCGAAGCGAGGCGCCGTCAATG
AGCCGCGGTGGCTGGGCGCGGCCCGTACATCGCTGGACCTCGATCGTCTTCACCCTGGCG
GTGATCGCCAACTTCGTCGTCCGCGGGCTGGGGCAGGGCGAGCCTGCAGCGTGGATCACC
TATTCGCCGCTGCCGCCACTGTTCCTGCAGCTGTTCACCGGCCTGTACCTGTTCGTGCTG
CATTACGCCGGGAAACGCCGCGGCGCCGCACTGGGCGCTGCGGGCTGAGGCCGCCTCAGG
CGGCTGCGTCGGCGGCGTAGGCCGCCAGCACTGCCGGCAGCTGCTCCATGCGCTGGAAGA
TCACCTTCGCGCCCGCAGCGCGCAGGGCCTCCGGCGTGCTGTGGTGCGGGCCGCCCTCGC
TGAAACCAAACACGGTCGCACCTGCCGCGACGCCGGCGGTGGCGCCGGTCACGGTGTCTT
CGATCACCGCGCAGCGCTTCGGGTCCACGCCCAGCGCTGCGGCGGCGGCCAGATAGACAT
CCGGGTGAGGCTTGGTGTTCGGCATGTCCTGGCCACTGAACACATGGGCACCGAAGGCAT
CAAGGATGCCGACCTTGCCCAGCTGCAGTTTCACCTTGAACAGATCGGCACCGGAGGCGC
AGGCAATCCGCCCGCCGGTGGCCGCGGCAATCGCACGCACGGCCTCGGGCGCCCCCTGGA
TCGCCTCTAGGTCCTGCTCCAGCGCACGGTTGCGCTGCTGGCGGAATTCCTCCAGCCATT
GCTCGGTGAACGGCTTGCCGGTGCGCTCTGCGATCAGCCCGGCCAGATGAGCCACGGACT
GGCCGAGGAAGACCTCGCCCGCCTGCGCCGGGGTCAGCGGCCAGCCGCGTGCGGTCAGCA
TTTCCGAGAGCACACGGGCCACCAGCGGCTCGGAATCGACCAGTACGCCGTCGCAGTCGA
ACAGCACGGCATCGAAGGGGAAACGGGACATCTACTACTCCGGGAACAGCCAAAGGGGCG
ACGTGCCCGCCATTTTCCCATAGCGGGTCGGGCGGGGCACGCGGGCCACGGGAACGCTAG
ACTGCCAGGTCAGCCCGCCCAGCGCCTGCACGGGAATACGCCTTGAACCGATTGCGATCA
TTCTTCAGTGCGTACCCCATCAAGTTCGCGATGGCCGCCAAGCTTTACGTGCTCTGCCTG
TATCTGCCCGTAGCCCTCCGCCTGGTCGAATTCGGGCGCCGTCTGGGCCCGCCCGAGGCC
TCACGTGAAATCGGCTACGCGCTGGCGGAGCTCGGTTTCAGGCTGAGTCTCTTCGCCGGA
GCGGCGGTACTGGTGTCGATGCTGCTGTTCGGGCGTCGCGGCGCGCTGCGGATCCGCCAC
CCGGTGATCGCTTCGATCGCCTTTTTCGGGTTGCTCGTCGTGCTGGATCGCGCCATGCGC
ATTCCGATGGCGCAGTTGCCGTTTCCAGTCTACAGCGTCGCAGCCATCAGTCTGATGCCG
CTTGCGCATGCACTGGTCCTCACGCTGCTGGCCTTGGTGCCGGCGCTGCTGATGCAGCGG
CGCATCCCTGCCGAGGGCGGGCACCATCACCTCATCAGTGCCAGCATCGCCGGCGCGGTG
ACGCTGGTGGCCGGCAGCTGCCTGCTTCCCATCCTGGTGGCGCAGCTGCCGGTGGGATTC
TCGCCCGGCGAGTTCATCATGCCCGTTGCCGACGGCGCCGCGCAGCTGCAGATTGCGAGC
CTGATCCTGCTGGTGGCCTGCGCGCTGGCCACGTTTGCCGGCCTATGGGCCGGCGCGCCG
TCGCCGGAACCCGCATCGACGGCGCGCACGATGGTGGTGTCGCTGATCCTGCTTGCCACG
GCGCTGCTGATCATCCTGGCCAGCATGGCTTATCTTCTGCGAGCGCTGTCCGCTGGGGCG
CCGACGACAGGTCGCGGGCTTGTCGTTGCCACCGTCGTCGGCGCCGCAGTGCAGTTCCTG
CTGGCCAGAGTGCTGGCGTCACGATGGCTGCGCGCACAGGCATCGTGACGTTCCTCTGCC
CCCCGATCAGCCCAGGTCACACCCGGCCGGCTGCGGCCAGGTGGTGGCCGGCAGCATGTT
TTTCAGCGAGGCCGGCGCGTTGATCGCCACGTAGCTGGCGCCCAGCAGTTCCTCCAGATC
CGCAATCGTCACCAGGTAGTTGTCCAGGCTGCCCAGGTTGGCCTCGTTGGGGATGATCCA
GCTGATCGCCTTGGCGGTTCCGGTGTTCGGGTCGCGGGTGATGATCGTCTTCCAGAAGAA
CTCCGGCGTCGGAATGCCATGGCTGGCCAGGAAATAATCGTTGGCGGCATCGCCGTAGAC
CACGCCACCGTAGACGTCCACCGGCGCGATGTCGCGGTAGCACTCGGCCACGTTCTCGGC
CTTCACCCAGATGCCCTGGTTGAAGCTGGACACCTGCGGCACGATGTTGGTCATGTAGTT
GGCGCGACGGATGTAGGTCGCGTCGTAATCCATGTGGTTGGACGTGACCAGATGGCCACG
GTCATAGCCGGATTTGATGCTGGCGTAGGACGCGGTGCTGGTCTGGCCCAGGCAACCGGC
CGGCAGGTCCGGGTCCTTGTAGAAGCTGGACGGCCGTGCGGCCGAACCGGTATCGGCGGT
GAGCGTGTACTCGTAGCGGGTGGCACTGTGGATGCTGCAGTCGTAGGTGAGCACGAAGCC
GCCCTTGTTGAGGGTGACTACCTGGGCCTGGGCTGCGCCGGCAAAGGCGCTGAGGACGAA
GGCAAAGACGAAGCTTGCAAGGCGCATTGCGATTCTCCAGCAAAGAGTTCAGGACGCAGC
TGCCCGCCACGACCAGGCCCGGCCTGTGTCATGTGAAGGCGTTGCGGATACGGGTGATGC
GGAGTGCAGTAGAGCGAGGCCGCGATGAGGAGGGCCCGGAAGGCCGCGCGGTGTCGCAAG
CGTCACAAGCTGTCGTCTTTTGGTCAACGACGAGAACGCGAAGCTGTGACCGGGTGCAAG
CACTGGTGATGTGTCAGATCACGCGGTCCGTGGCTGACATGCGTACGTGCTAAGCACCCT
GCAGGTGTGAAGTGCATGCTGGACCGCGCATCCTCCGCGGCCCGGTTCCGCACCGATTGG
CTCTACAAGGAAGCCTCTTGCCCAGCATCCGGCGCCAGGCAGGCGGCCCTGCTTTGCTCG
CTCGAGTCCGCAATGACCGCCTCGCTGAAACCACTTCGGCTCAAGTACAGGCGATTCCAC
CGATCCAGGGCATCGCCGTCACGCGCCCAACAGGCGTAGCGTGTAATGGTCTCCAGATTG
TCGATGGTCGGGTAGCGCTGTGCGATTTCGTCCAGCCCCTGGCGCATCAGCGGCCAATCG
GGTGTCGCCGCGCGGAAGTGATCGGCCGAATACGCGGTGGCTGACCAGTACAGCCGTGCG
TAGCGCATGGCCCGCTTTTTCTTCGGGATACTGGCCATCGAGCGCCGTGCGAAGGCTTCC
ATCTTCTGTGCGCTGCCGCCCCAGGCCGGCGTGAAGTGCTGCAGGGCAATGAAGTGCAGC
GGCTCGTAGTCGGGGAAGGCCTTCGCTGCACGGTCGACGAGCGTCAGTAGTTCTTCGTCA
TCCGCGCCCTCGCGCAGCGCGATCAGCACGCTCATCTCGTGCCAGAACGGGTCGCCGCCG
GCAACGCCCTCATGCGATTGCAGGTAGGCCTGCGAAGCCGCGTTGTACTCATGGAACTGA
GCCCAGTCTTCGGCATTGACGGTGTTGGCGTAACCATTTCCGCGGTAGCTCCAGGCCAGG
TTGAGCGGAATCCGTGCAGTCATCAGGTGGGCTGCCGGCGACTTTGGCGCATGCTGAACC
CAGCGCGCCGCCCAGGCCGACCAGCGGTTCCAGGCCTCCACCTCCTGCCGCGCCGTGCCG
ATTGCACGCGACATGCAGAGGTAGAAACGGCCCAGCCGGGATTCGCCGGCGGCGTTGAGC
TCGCCCGTGCGGAGGCGCGCGGCCATCGCGTCCAGTGCCGGAAAGTCGTCGTTGGACATC
AACTGCGCGATTTCGCTGCAGTCATCCGTGACGTCGGGGTCCCGGGCCGCCACGGCTGAA
GGGGCGAACAGACTGGCCACGCTCAAGAGCGTGCCGACGAAGAGCGTCCTGCGCATCGGG
GGGCATCCTTGCATTGATGGGAGCCTGCGGAGGACCGCAGTGCCGCGAAGCATACCAAGG
TGCGCTTTGCGCCATGCTGCGTCGCAAGGTGCCAGCCACCATTCGCACTGGTACGGTCCG
ACCCGTTGCACCACCACCGACGGGGAGAGACGACGATGCGCAAGCTTTTGCTGCTGTTGA
TCCTGCTGACCGGCCTGGCGCCTACCGCCTGGGCCGCCACGGTCAAGACCACCCATCGCA
CCATTCCCACTTGGGATGGCACGCCTCTCGGGGCCTTCGTCATCGAGCCGCAGGATGCCG
GCAGCGGGCGCTATCCGCTGCTGGTCATGCCCAGCAGCTGGGCGGTGCCCAGCGTTGAGT
ACGTGGGCGTGGCACAGTCGCTGGCGCAGCGCGGCTATGTGGTCATCAGCTACAGCTCGC
GCGGCTTCTGGGAGTCGGGTGGCAGCATCGACATCGCCGGGCCCGCCACGGTCGAGGATG
TCAGCGCGCTGATCGACTGGGCGCTGGACAACACCCGTGCCGATCCGGCCAGGATCGGGG
TCTCGGGCATCTCCTATGGCGCCGGCACCAGCCTGCTGGCGGCGGCGCGCGACCCCCGCA
TCAAGGCCGTTGCCGCACTCAGTGGCTGGGCCGACCTGCAGGCGTCGCTGTACAGCCATG
ACACACCCAGCGCCCAGGGCATCGCCCTGCTGGTGGCGGCGGGCCTGGCCACCGGCCGCC
CCGGCGCGGAGCTGGCCACCATCAACCGCAATGTGCTGGTCGGCAATTACCAGGGGGCGG
TGGACTCGCTGCTGCCGGTGGCCGCACAGCGCAGCCCGGCCAGCAGCCTTGAAGAGATCA
ACGCCAACCAGCCGGCGGTATTCCTCGCCAATGCCTTCAATGACAGCCTGTTCCCGCCGG
GCCAGCTGGTCGATTTCTTCAACCGCCTGAAGGGGCCCAAGCAGCTGCAGTTGCGCCACG
GCGACCATGCCCTCAACGAGGCCTTCGGTGCGTTCGGCATTCCCAATGAGGTCTATGTCG
CCGTAGGCGACTGGTTCGACCACTACCTGAAGGGCGTGGACAATGGCATCGATCGCCAGG
CAGCGGTGCAGCTGAAGTCGCAGAAGGGCAGCTGGAGCCGCTATCCGGACTGGCAGGCCA
CCAATGCGGGCGCCGTCAGCTACGGCCTGACCGCACCCTCCGGTTTGCTGCTGCCCACCG
GCGGCCTGGCGGAGAACGGTGGCGCTACCGGCTGGAGCTACCGCATCGGCAGCGGGCTGC
TGACGGCTGCCAATTCCGGCGTGGTGATGGCCTCCGGTGCACTGCAGATGATCAACCTGC
CGCCCGGCGCCTATGTACCGTTCGTCGGCCGCAACGCCGCCGGCGTCTGGCAGGGCCCGA
TCTACTGGAGCGCAGGTCGCCTGGATGGCGCACCGGAAGTGCGGGTGACGGTGACGCCCA
GCCGCGCCAATACCACGCTGTATGCCTACCTGTATGCCGAAGACGTGCTGGGCAACGGCC
AGCTGGTCAGCCACAAGCCCTACACCCTGCGCGGGGCCACGCCCGGCCAGCCGAAAACAA
TCGATCTCCGCCTGGAAGCCAGCAGCTGGAACCTCCCGGCCGGCAGCCGCCTGACCCTGG
TGGTCGATACCGTGGACCTGCGCTATGCAGGCATCAGCCAGCTGGGCGGTGCGGTGACCT
TCAGCTCACCGGCCAACGCGCCTTCGGTGCTGAAGGTGCCCCTGCATTGACGTGGCGCCG
CGCCCGTTGCGGCGGGCGCGGTACGACAGACCTGAAAGTTGCCAGACTGGAGCGCAATCC
AGTCGAGAGGTGAATCGATGGCGCTCGCATCGTTGCTGGTCGGCACGGTACTGGCAGCAG
GCACCCAAGGCTGTGCCACAGATTGGCCGAGCACGCTGTTGATGGATCTGGAGGCTGCTG
ACGCGGCCCTGCGCGGCAGCCATCCCGGGGTGGTTGACCCGCACAATCCCGGCTTCGTCT
CCCAGATGGACGGCGCCCTGTCACTTGCACGGTCGCGCGCGCGCCAGGTCGACAGTTTCG
CCGGCTACTGGTGGGCGATGAAGGGCTATGCGGCCACGTTCAACGATGGCCACGTGAGTC
TCAATCCATTGGCGGGCGCCCCCATGCTGCCGGCCCGATGGCCCGGGTTCCTGACGGGCT
TCGAAGGTGACGCGCAGGTGGTGATGGTCGTGGATGGACGCCCCGGTCGGCCGCCCATGG
GCGCGCGATTGCTGTCCTGTGATGGCGTCGATGCACAGGCACTGGCTGAGTGGCGCGTGG
GCGACTTCAACGGGCGCTGGAACCTGCAGGCGAGCCGTATCCACGCTGGCGGCGAGGTGC
TGCTTGAACAGGGCAACCCGTTCGTGCCGACGTTGCACAGCTGCGTCTTCTGGGTGGATG
GGCGCCAGAGCGCCTACACGCTGCAATGGCTTCCGATTGATACGGCAACACGCGAAGCGC
GACTGGCCGATACCCGTCGCAGCTTCCGCCCAGCCAATGGCTGGCACACATTGGCCGGTG
GCGGCTACTGGATCACCACCAGCAGCTTCAATGCCGATCCAGCCACGCGCAATGCCCAGC
AGCTGACCGAGCTTTTGCAGCAACTCACCCCGGTGGCCGACGCACTGCAGCAGGCACCGC
GGGTGGTGCTGGACGTGCGCGGCAATACCGGAGGTGCGTCGCACTGGAGCATCGCGCTGG
CCCGTTTGATCTGGGGGCCTGCAGCGGTGGATGCATTGCGTGACGAGAGTTGGGCGGAAT
GGCGGACGTCGGAGGCCAACATCGCGCAGCTGCGCGGCTTCCTGCAGAAGCTGAAGGCAG
CACACGACGCGTCGCCCGAACTGCTGCACATGCTGGAAACGGTCACCGCAGGGATGGCCC
GTGCCGGTGCGAACGGTGAGGCGCTGTGGCGCGAACCGGCGGACGCGCCGGTTGGGCCGA
TGCGTCCGCCCGCTGCAGCCGTTCCGGATCGCAGCGGCACGGTGGTGATCGTGGCGGACG
CCTCCTGCGGCTCAGCCTGCCTGGATGCACTGGATCTATGGAAGCGGCTGGGCGCTCTGC
AGGTGGGGGTCGAGACGTCCGCCGACAGTGTCTACATGGATATCAGGCCTCAGCCATTGC
CCAGTGGGCTGAGCCGGATTTCGGTGCCCATGAAGGTCTACCGCGGTCGCGGGCGCGGTT
CGAACGAGCCCTACGTGCCGGATCGCCGCTACGCGGGGGACATGCGGGACACGCAGGCGC
TGGAGGCATGGATCCTGGAGGGCAGGGACTGATCGGACCTGATCGGAACCCGCCGCCCGC
GCTGCGCTGATGGAGGATCATTCCCCCTGTGGCAACAGCACCCGGATCATCTCGTGCTGC
CTGGACAGATTCGCCCGTTGCACGAAACCCTGGACGATCGAGGCTGCCACCTTGCGCTGG
TTGTCCATGTCCAGCAACGGTGCGATGGCCTGCCCGGAACCGTCGGGGCTGTCCCGGAAC
GGGCAACCGACCGGGCCAGCCGTGGTGAATGTCAGGATCGCCTTGGCCACGCGCGCCGAC
GGCGAACGCGGCGCATCGAAGATCACCAGCGTTCGCTCGTAACTGATACCCGTCGCACGT
ACGGTCGAGTGCAGGGAATCCTCGATGGTCATGTGCGCGCCGAGATCCTGGGCAAGCGCA
TTCAAGCAGTTGGCCGCCGTCGCCCTGCGCAGCGTTGCAGGGTCGGTGCGGATGATCATC
GCGCAGTCGACGTCGGAGATCGGCACCTGGGTGACATCCAGGTAGGGGTTCTGCGCCAGC
GTCCCGACCAACGCCAGATCGTCGCTGTAGCCACAGGATGCGGCAGATGTCTGCAGGCGT
TGCAGCAGCGTTGCGACCCGCTGCGCGACCCACTGCCGCCCCTGCCGCAGGCGATGCGTG
TGGGTGGCCGACAGGGCGCCGTGATCGAATCCCGAAGATGACGCCTGCATGCGCATTTTG
ACCTCACGCATGCAGGCATCGACCTGCTGCATGCAGTCCCTGTCATCGGCGAACACCGGC
GCCGCCGAGATGCCATCGATCACCCTGCCGAACGTCGCCAGGTCGCCCTGCTGGTCGCGG
TACCAGTCGTGGATGCGCTGCACATTGCGGCGACGCTTCTCCAGCTTGTCCGCACCCGGC
CAGCCGGGATAGGCGGCGATCTCGCACAGCATGGTCAGGCCTTCCCACAGGTGGTACTCC
ATGCTGGGCAGGGGCAGCCGCCAGCGCTCTTCCGCGCCGGCATCCTCGGCAATCACCAGA
TGGTTGCGGATGATGTCCGACCACACTGTCACGGCCTCCACGGTATCGCGGCGCGGCGTG
GTCACATCGATCAGTTCCATCAGGATCGGCCGCGGCGTCACCGGGTCGTCGCCGACAGGC
GCCTTCGGATCCTTCACCCATCGCGCGTGCCAGGTGTAGCCCATGCGGTACAGCACGAAC
GGCTTGATGCCGTCGTTGAGGATGATGCCGGGTGGCGGCGGAGGGGCAGGTGGCGGCTGC
ACGGGCAGTGGCGGCGGCGGCGGTGGCAGCACGGACGGGCTGGCCAAGGCCGTGGAGGTG
CCGATGCCCTTCAGCGGTTCGCTGGTGAACAGATGCAGGCCCGCGCGGTCACGCTGGTAG
ACCTTCCGGAACGCCTGCGGAGTGTCACAGGTCACCAGACACTGCTGGCCGGGCGGCACA
TGGATGTCCACCGGTGCAAGATCCACCACTTGGCCGGCCAGCGGATTCTGGTTGGGTGGG
AAGACACTGATCTCCAATGCGATGTTGAGGCCGGCGCCGAGCATCACCTCGATCACGATG
TCCTCCACGCCGCCGTGCAGGGCGTCCTGGGCCGGGATCGGAATCCAGGGATTGATCACC
ACCTGCGTATCCCAGTCGGACCGGCCGAAATCGAACAGCGTCGGTGGCGGCTGGGCCGGG
CGTTCAAGCAGTGCGTCCAGTGCGTTGCCGCCCTTGACGTAGAAGAACATCAGCGGCTCG
TCGGGCTTCAGGCTGTAGTCGCGCCGTACCTTGCTGGACAGACTGCGCAGCTGGTCCTTG
ATGTCCGACAGGGCCTTGACCACGACCGAGCGGACGTCGGGATACGCCTGCGCGTTGTTG
ATCTGCGCGGTGAGCTGCTTGCTGATGTGGCGCCGGGCCTCGCGCTCGGGCGTGCTCTCT
TTCATGGAGGGGCCTCGCTGGGGTTGCAGGGGATCACACGGGTTCGCGCTGGAGGCTCAG
GCGGGTGACAGCAGAGCGGCGATCTCCCGGTACCAGTCGATCTCCTGGCTACCGGGCCTG
GCGCTGGCCAGGGCCTCGTCAACCTCCAGTGTTCCTTCGCCCGGAACCTCCACACGTGCC
CCGAGGACATTGCGCAGATTGGCCACCGGCACCCGTCCGATGCTCGCCACCTCCCAGTCG
GTCACCAGGCAGGACTGGGGGCGCGCAGGGCTGCTGGCACTGGCCTGGACGTTGTTCTCG
GCCTCCTGCGCCATCCGCAGGAGCTCCTCGGCCGTGGTGCGGAAGCGAACCAGGGAGAAG
CTGCCTCCCCCATCCGGAAACAGCCGGGCACGCAGATCGCATGCGGCGCGTCCCTGCCCA
AGCCAGATGCCAAGCTCCTCCTCGAACTCGCGGCGCGCGGCGCGCTCCTTGCGTTCGTTG
TTCAGGCGGCCGCCGCCGGGCAGGGCCCATTGCCCCGCCTGGTTCACCAGCGCCGGGGGC
AGGCCATCCGACCACGCCCCGACTTCCGCCACCAGGCGTTGTGCCAGTATCAACGCAGCG
GCCCAGTTCGGCGCACCCCGGGTGGGTGGCGGCAACGCGATGGAGAGCTCCCGCAAGGTT
GCACGCGCAGCGCTGAACGTGGGAGGGGTTCTTGCGTCCTCGCGGAACAGGCTCTGCAGA
GCGGCCAGCGTCTCCATGGCGATGTCATCGGTTTGCGGATGCGTGCGTTCGGCGCTTTCA
AGCGCCCGGTCCAGTGCGTCCATGGTGCGGGGCAGCGTGCGTTCGCCGCGGTAGGCGACT
GACCCTGCGGCGCGCCAGGCGCCGGAAAGCAGCTTCTTCACCAGATCCCAGTCCTGCTCT
GTGCCACCGCCGGACGCGTTGCGGATGGCCAGCACAGCGGCCATCGCCTCGGCAGAAAGT
ACGACCACGGAATTGCTGCCCCACCAGCTGTTGAGCACCCGTTTGCGGACGACCAGATAG
TGGGCTCCATCCCAGACTGCGACGTAGACCTGGTTCATGGTGCACCCCTCCGTTCAACCT
GCGTGGAGGGGGCTGGGCGCATTGCCGCTGTGCCAGCGATAGTCCGGGAAAGGCATGCCA
TGTCTCGCTCCTGTGGGCTCGGAAAGTGGGGGCGGCGGCGTTGCCATCGGGGGTGCAGGC
CGTGCGTCGCCGCGAATCCACTGTAGGAGCGAGGGGCGAGGGAGGATCGGCGCCAGCCAC
GATGTATGCGGCGGAACCGACGGAACAGGAGCGCGGGTGCATTGATTTCCCCGCATTGGC
GCAGAGCCCGTGGCCGCTCAGGGATCAGCGACTGCCGGCGCCTGCCTCCGGGGCGTGCAG
CACGCGCAGCTTCTTCTTGTTGATCTTGCCGACGCTGATCACTGGCTGTTCCTGAAGCAC
TACCTGCGTTGAGTGGCAGCCGCTGCAGCGTCAAGCCTGGCGGTCGAGACACCATGCTAG
CCTTGCCCTTGGCAGAGGAGTGCCTGACAGGGGGAAGGCATGGACACACGACGCCGCGTT
TCCAGCGTATTGACTGCATCCGGCATGCTCGCACTGGCACTGTCCGCCAATGCGCTCGCG
CATCCGGGCGGGCTCGACAAGCAGGGGTGCCACACCAACCGGAAAACGGGTGAGTATCAC
TGTCATCGAGGCGCTCCAGCGGCACCTCGATACGTCGACACTCCGCGCAGCAGTTTCGCC
CCCGCGCCCGCGCGCGGTTCCCGGGTGTTTGCCAACTGCGCGGAGGCCCGCGCCGCCGGG
GCGGCGCCGGTACGGCGTGGTGATCCGGGCTATGGCCCGCACCTCGATCGCGACAATGAT
GGCGTGGGCTGCGAACCCTATCGGGGCCGCAGGTAGGGCATGGCCCGCCTGGCTTCAACT
CCCGTTTCCCCGCGTTCGTCGGCCATCGCCGGGGATTGGTCGCACGATCTCCCCGTATGG
CAGGGCCATGCCCTAGGCTGTTGGGATTGAACTGCTGGGATGCAAGCAACCATGAACCGC
TGGATTTTCCTGGTATTGGCCACGCTCCCGTTCGCCGCCGGCGCCGTGGTCATCCGCGAT
GATGTTGACGATGCCAGGTACCAGATCGACGCATCGGTGTTCCCGGCACTGGCAGACATG
CCGGGCGAGGGGCACGGCGTCCTGATCGCGCCGCGCTGGGTGCTGACCGCCGCGCATGCC
GCGCCGATGGAAGGGAGGGGCGCCACCATCACCATCAATGGGAACGGCTACGGCGTCGAG
CGCGTCTTCCTGCACCCCGGCTACCGGAAGATGCCCGAGGCGCTGGGCAAGGAAGCGATG
GCAACCGGGAGCGCGTCGAAAATCCACGCGTTCCTTGCAGCATCGGATGACATCGCATTG
ATCAGACTTGCCGCACCGGTGAGCGATGTGCCGCCGGTCGCACTCTACCGGGGCGCCGAC
GAGGTCACGCAGGTCGCCGCCCTGATAGGGAGAGGCGCCACCGGCAATGGTGCGACTGGC
CTGGTGCCCGGCGGGCCGCATCGTACAACGCTGCGGCGGGCCTGCAACGCGATCACCGGC
GGCAACACGCGCTATCTCTGGTACCGGTTTGATCCGCCTCCGCAGGGCCTTCCCCTTGAA
GGCGTGCTCGGCAACGGCGACAGCGGCGGCCCGCTGGTGATCGAGAAAGATGGGGCCTGG
CAGCTGGTGGGCCTCGGTTCCTGGATCACCGCCGTACCCGAGCATGCGCTGGAAGCGGGT
TTCTATGGGCAGGTGGTCTACAACGTGCGTGTGTCCCGCTACATCGACTGGATCGAAAGC
ATCATCGAGCGTGACGCGTCACTTTAGTTCTTGTTCCCGTAGCCCGGCGGTGCGGAGCAG
GCGTAGCGGAAGCAAGCGCGCCTTAACGATTCATGGTCTCGAACAAGCGCACGGTGCGGA
TCTCAGCCGGTGCGACGGGCGCTCGTATCCTTCCCGGCATGAGTTCTCCCTTCGATCTTC
CAGAGTTCATGACGGTCACCCGGCCCTCCGGCTGGGTACAGAGCGGCGAGCGCTGGGACC
TGTGGTGGAACGGGCGCTCGGTGGCCAACATCGTGCCGCATGCCGAACTTGGCTTCCGGG
TCTACCTGGATGCACGCAGGATGTCCCAGACCAAGGTGGTGGCCGCCACGAATGTGCGGC
AGGCCAGGCGCTACGCCGAGCGCTGGTGTGCTGCGCGGCTCTGCCCACAGCTGCGGCTGC
GCGAGGCAGTGGCACGCCTGGTGGACGTAGCGCCGGAAACAGGCGCTGCGCCGTTGCCCG
CGCTTTCGCGGGAACAACGGCAGCAGGCCCGCCGCCTGGCCGAGGCCGGGGCGGGGGAGG
TGGTACGGATCAAGCAGGCACTGGCGCCGCGACAGCCCGCGATGAAGACCCGACCGGAAG
TGCAGGGGCGGGGTGGAGCCTGGTCGATACCCGGCCAGGCTCCGTCAAACCGACATTCGA
ACGGCAATTCCTCCCCAGCCAGGGTTATGCCGAGAGTTCTTCGCGAACGATCCTCGCCCC
CGCGCTGAGTGCGCGCAGCTTGCCCCTGGCCACGTCGCGCGCCAGTGGCGCCATGCCACA
GTTGGTGCTCGGGTAGAGCTTGTCGGCGTCCACGAACTGCAGCGCCCTGCGCAGGGTGTT
GGCCACGTCCTCCGGGGTTTCCACCGTGGTGGAGGCCACGTCGATGGCACCGACCATCAC
CTTCTTGCCGCGCACCAGCTCGATCAGGTCGATCGGCACATGGGAGTTGTGGCATTCCAG
CGAGATGATGTCGAGGCTGGAGGTCTGCAGCTTCGGGAACGACTCCTCGTACTGGCGCCA
TTCCGAACCCAGCGTCTGCTTCCAGTCGGTGTTGGCCTTGATGCCGTAGCCGTAGCAGAT
GTGCACCGCCGTCTCGCACTTCAGCCCTTCGATCGCACGCTCCAGGGCGGCCACGCCCCA
GTCGTTCACCTCGTCGAAGAACACATTGAAGGCCGGCTCATCGAACTGGATGATGTCAAC
GCCGGCGGCCTCCAGTTCCTTCGCTTCCTCATTGAGGATCTTCGCGAACTCCCAGGCCAG
CTTTTCGCGGCTCCTGTAGTGCGCGTCGTACAGCGTGTCGATCATCGTCATCGGGCCCGG
CAGCGCCCACTTGATCGGCTGCGTGGTCTGGCGGCGCAGGAACTTCGCATCCTCCACGAA
CACCGGCTTCGGGCGGCTCACCGCGCCAACCACGGTCGGCACGCTGGCGTCGTAGCGGTT
GCGGATGCGCACGGTTTCGCGCTTCTCGAAGTCGACGCCGCTGAGATGCTCGATGAAGGT
GGTGACGAAATGCTGCCGGGTCTGCTCGCCGTCGCTGACGATATCAATGCCGGCGTGCTG
CTGTTCCTGCAGGGACAGGCGAAGGGCGTCCTGCTTGCCTTCAAGCAGGGCTTCGTCCTG
CAGCTTCCAGGGTGACCAGAGTGTTTCGGGCTCTGCCAGCCAGGAGGGTTTGGGCAGGCT
GCCTGCGGTGGAGGTGGGGAGCAGCGTCTTCGTCGGCATTGTGTCGTGTGTCCTGGGGCG
GTTGGTAAATCGATGGATCAGCGGGCGGCCCACTGCTCAAGCACGGCACGGTACGGCTTG
ATGAAGTGCTCTTCGGTGAACCTGCCCTGCTTGACCGCCAGCTGGCTGCGCTCTTCGCGG
TCGTAGACGATGCGGGTGGAGGAGTAGTCCTGGTGCTTCAGGCTGGGCTGGTAGACCTTG
CCGGCCACGGAATTGGCGTTGTAGATCTCCGGGCGGTAGATCTTCTGGAAGGCTTCCATG
GTGCTGATGGTGCCGATCAGTTCCAGGTTCGAGTAATCGCCCAGCAGGTCGCCCTGGAAG
TAGAACGCCAGCGGCGCGACGCTGCCCGGTGGCATGAAATAGCGCACCTGCAGGCCCATC
TTGTCGAAGTACTGGTCGGTGGGGGAGAACTCACCCTGGCGGTATTCCACGCCCAGGATC
GGGTGATGGTTCTCGGTGCGGTGGTAGGTCCTGCTGCTGGAAACACTGATGCAGATCACC
GGCCCCTTGCTGAAGTTGGCGCGGTAGGCGTCCGAGCGCAGGAAGTGCTGGAACAGCTTG
CCGTGCAGGTCGCCAAAGCCCTCCGGAATGCCGAAGGTGTCCTTGCCCTCGTTGCTGGCC
GGCAGCACGACGCTGAAGTCGTAGTCGCGCACGTAGGACGAGAAGTTGTTGCCAACGATG
CCCTCGCTACGCACGCCGGTCTGCGTATCGACGATGGTCGGCCGCAGCACTTCGATCAAC
GGGAACGGATCGCTGCCGTCGGCGCCGTCGATGTGCATCTCCACGGTGATGATGTCCAGC
TCGACCGCATAGCGGTCCGCATTCGGGTTGTCCCAATGTGCCAGGTCGTTGAATCGGTTG
TTGATCATGCTGATCGTGTTGCGCAGGTTCTCCCGCCGCGACGCGCCACGGGCCAGGTTG
GCGAAGTTGGTGGTGATGCGCGTGCCCTCGGCCGGCTGGTAATCCTCGTTGAAGGGGATG
TGCGTGATGCTGAAGGTGAAGGTATCGGTCGTCATGGCGGCGTTCCGGGTTGCGGGGTGA
CATCCAGATGCAGGTCGGCGGCGTCTGGCATTCAAAGCGTTGCGGTGGCCTCTGCGGTAG
CGGGAGGCGCGGCGCGATGGGACAGCGCCAGCAGGGGCATCGCCCGCTGCACGGCCAGTC
GCGCACGCTGGATCAGTGCGTCGTTGTGCACGCGGCCCTCGGCGAAATCGCGGTCGGTGG
CGTAGACGCCCAGGGGCAGGGTGCGGGCCTGGAAGAAGCTGAAGAGCGGGCGCAGCTGGT
GGTCGATCACAAGGGCGTGGCGCTCGCTGCCGCCGGTGGCGGCCAGCAGGATCGGGGTGT
CGACCAGCGCATCCTGGTCGATGAAGTCGAAGAAGTGCTTGAACAGGCCGGTGTAGGAGC
CGCGGTAGACCGGCGTGGCCACCACCAGGACGTCGGCCTGTTCAACCGCAACCAGCTGCC
GCTCCACGGCCTCGGGCAGCTGCGAGCGCCACAGCGCACCGGCCAGCTGCGGTGCCAGCT
CACCGAGTTCGATCAGCTGCTGTTCGCTGTGGATGTCCTCGCCGATCAGGTCCAGCAGAT
GCTCGGCCAGGGCGGCGGCCTTGGAGGGGCGTTGCAGTCCGCCGGAAACGGCGACGATAC
GGAGGGGGCGGGTCATCTGTTCGCTATCAGCGGGGGAGGGGAGCGCCTGCGGGCATCTGC
AGGTGCGCAGCCCCGCAGGCCGGCTGGGTCAGCAGGCTGGCAGGCAACCGAAGGCATGAC
CCGATCCTAGCCATGCCCTTCCATGACGTAAAATGGTATTACTTCACCAATCCATGAATG
AGATTCATCGTCATGCTGGAACGGATCCACCTCAGCATCGTGCATCAGGTCGAACAGCAG
GGCTCGCTCACCGCGGCCGCCGGCGTGCTCAACCTGACCCAGTCGGCGCTCAGCCACAGC
ATGAAAAAGCTGGAGCAGCAGCTCGGCACCGATGTCTGGCTGCGCGAAGGCCGCAGCCTG
CGCCTGACCCAGGCCGGGCAGTACCTGCTGGCGGTCGCCAACCGGGTACTGCCGCAGCTG
GACCTGGCCGAGGAGCGGTTGGGCCAGTTCGCGCAGGGCGAGCGCGGCGCGCTGCGCATC
GGCATGGAATGCCATCCGTGCTACCAGTGGCTGCTGAAGATCGTCTCTCCCTACCTGGCG
GCGTGGCCGGACGTGGATGTGGACGTCAAGCAGAAGTTCCAGTTCGGTGGCATCGGCGCA
TTGTTCGGTTACGAGATCGACCTGCTGGTCACGCCCGATCCACTGCTGAAGCCGGGCCTG
AAGTTCATCCCCGTGTTCGATTACGAGCAGGTGCTGGTGGTGGCCAGCAACCACGCCCTG
GCCAAGGTGGACCACGTAAAGCCGCGCCAGCTCGGCCAGGAAGTGCTGATCAGCTACCCG
GTGCCGTTCGAGCGCCTGGACATCTACAACCAGTTCCTGCTGCCGGCCGGCATCACCCCG
CGGCGCCACAAGGCCATCGAAACCACCGACATCATGATGCAGATGGTGGCCAGCGGCCGC
GGCGTGGCTGCCATGCCGCGCTGGCTGGTGGAGGAGTACGCCACGCGCATGGACGTGGTG
CCCGTACGGCTGGGCGCCAAGGGCATCCCCAAGCAGATCTACCTGGGTGCGCGCGAGGCC
GATACCGGTATCGACTACCTGCAGGCCTTCATCGAACTGGCCCGCAACAGCTCGCCGCTT
GCCGGCAATGCACGCGAGGCGCGCTGATGCCGGCCGGTACCTCAGCGCACGCGGAAGCCT
TCATCAACGCTTTTTCACTGGAAGTCAGCGCGAAGGCCATGCCTGCGCTGCGCGCCGAGG
CGGATCGGATCCCGCGCGGTACGGTCATCTCCATTCCCTGGCTGGCCAGCGAGGATGACG
ACGCCCGCCTGGCCGCCGTGCGCACCGTGCGCGCGCTCGGATTCGAGCCGATGCCGCATC
TCTCTGCCCGCCGCATCCGGTCAGCCGCATCGCTTGCGCGCTTCCTGGAGCGTGCGGCCG
GCGACGCCGGGGTCGCGCGTTGCCTGCTGATCGCGGGCGACCTGGCCACGCCCGCTGGGC
CGTTTGCCGACAGTGCTTCGATCATCCAGACCGGTCTTCTGGAGCACTCCGGGATCAAGG
TCGTTGGTATCGGCGGACACCCGGAAGGGCATCCGGTAATGAGCAGTGACGAACGCTGGC
AGGCGCTTGAGCGTAAATGCCAGAGCATCGAAGCGCGCGGCATGGCCCCCTTGATCGTCA
CCCAGTTCGCCTTCGATGCCGATGCCGTGCTGGCCTGGCTGGATGCACTGCGCGCGCGTG
GCATCAGCGTCCCGGTGCTGGTCGGCGTGCCGGGCCCGGCCAGCGTCTCTCGCCTGCTGC
GCTACGCCGCGATGTGCGGCGTGGGCGCCAGTGCATCGATGCTGGCCCGGTATGGCATCT
CGATCGGCCGGCTGCTCGGCACGGCAGGGCCGGAGGTGTTCGTCGATTGCCTGGTGAAGG
GGCTGACCCGCGCCCATGGCCAGGTCAGCCCGCATTTCTTCCCGTTCGGCGGTATTGCGC
CGTCGCTGGAGTGGGTGGCGCAGTACCGGCGCCACATTTCCATCAGCCAGCGCCGATGAT
CTGCGTCATGGCACGGATCGCGTTGTCCGGGTGCCGGGTTGATCCAGCGAAGGCGCCGGC
CTGGAAAGCCTCCCATTGCAGCCACGCGTGCCCAGGTCGAGGCGCTCTGCAATGCCCTGC
GGGTTGATATCTCCGGCGCGATTGATCAGCACGACGAGCGTTCTTCGATCGGTGGGACGG
TGCCGGAGATACCCGGTAAAGCCTGCGGTCCCGCCGCCATGGCCGACTACCTTTCCGCCA
TCGGAAACTTCCCAGCCGGCCCCCCAGCCCGCCTTGCTACCATTGCCGAGGAGTGTGTCG
CACCACATCCGCTTCAGGGCCGACTCGGGCAACAGTCGATGCTGGTCCAGCGCCACAGCA
AAGCGCGCCATGTCGTCGATGCTGGCGAGCAGGCCGCCGGCGGCCCATGCCGAGCCCGGA
GCAGTGGGGGGCGGTGCGCGCCAGTGGCCATCCTGGAACAGATGCCCCTGGGCAACACGG
CGCCGATCGTCGGCACGACGCGGTCCCGCATCGCGCATGCCCAGCGGCGACAGTATCTCC
TCCTGCAGAACCCGCCAGTAGTCCATGCCGGTTGCATGCTCGATGGCCAGGCCGAGCAGG
ATGTAGTTCGTATTGGAATAGGCGTGCCGCGCACCGGGCGCAAACGCCAGCGGCCGCTCG
GCCACCTCTGCGAGCAATTCACGGGGGGCTGGATTCGTCGGCATCAACCGCAGGAAGTTG
TCTTCATTCAGATAGTTGGGAATGCCTGAGGTATGGCTCAGCAGCTGCAGCAGCGAAGTG
GATGCCCATACGGAAGGCAACCCTTCCACGTACTGGCCGATGGGCGCGGTGACGTCGAGC
AGATGCCGCTGCTGGAGCCGGAATATCAGCAGGGCCGTGAACAGCTTGGTGATCGACCCC
AGTTCGAACACGGTATGGCGATCAATCGGTGCAGGCCGGGTGTCATTGAGCCTCCCGGTC
GTGGACAGCGCGGCAATGCGCCCGTGATCGACCAGAACGGCCGCCATGCCAGGCTGCCGT
TCGGCCTGCAGCAATGCGGTCAGCGAACCGCATCCCGCCAACGTCGCCCGGCTCGCCAGC
GCCGATGGTGCTGACAGGCCGCAGCCGGTAGCCAGCAGCGCCGCACACAGGCGGCGTCGA
ACAGGGTCGTGGTACATGCACGTGGCTCGCAGCGGCGTCGTGGTGATGGTAGCGCGGACC
GAGGGCCGGCCCGCTCAGGGTGAACCGGGTGAATCCACCCCGACAGCTGCCGGGGACGCG
CAGCATGCCGGCGGGTCATCCGCGATGGCTGACAGCTGTCACTGGCTGCAACCCGGGCGG
AAGCGAATAGTGAGCGCCAAGGCGAGGACACCTCGCCACCACTCAGCCACCACTCACCAG
GGGGACCGCTCATGAACATGCTCCAGCAACTCGCCTCGCAGACGCCGATCTGGGTCTGGC
TGCTCCTGGCCTTCCTGGTCACCCGTGGCATTGCCGCCATGAAGCCGGCCCAGACCTCGC
TGCAGAAGCTGGCGATCGTGCCCGGCCTGTTTGCCGTCTGGGGTGCGTGGTCGATCAGCC
ATCGTTTCGGCGCGTCGCTGATCGCCTGGAGCGAGTGGCTGGCCGGCATCGCCACGGGGG
CCGCGCTTGCCTGGCTGCTGTTGAGTCGATTGAAGCTGACGCTGGACCGCAGCACCGGCA
AGCTCTGGCGCAGCGCGGACTTCAGCCTGCTGCCGCTGCTGCTGGTCACCTTCCTGGTGA
AGTACGGCTTCGAGGTCGCATTTGCGGTGTCGCCGACGCTGACCACCAGTGCCGGCTTCA
GCGCCGCCTACCTGCTGCTGACCGGCGGGTTCACTGGCGTCTTCGTGGGCAAGTACTGTC
GCTACCTGGCCTCGCTGCGGATGGATGCGGCGGGGAAGGGGCTGGAAACCGCAGGTTGAT
TGACCTGGTAGTGCCGGTCGCTGGAGGCTCCGCAGGTCATCGGCAATCGAGTTTGGCGTT
ACCATCGGAGCGGCTGTACCTCCCGTGAGAGCCCGGGATGGATGGAACCATCTGAGCAGG
AATCGATAGTGGAAGCGATATATCCGGTCGGCGTTGCAGGGGGAATGCGGATCATCTGGT
TTGCCTGGGTATCAGGTGACCATGATCGGGTGATGTCCAGCAATGGAAGGCCTGTCTGCG
ATAGCAGCAAGGAAGGGCTGGAGGGTCAGGTTGCCGCGCGCGGCCGAGTCCTGGACTGGG
AAGGAGAGTCCGTCATTGACCTCGACTCGCTGATCTCGTCTGTAGATTCAGGGCGGGAGG
TCGACCCCGGGGAGGTCGTGGATGCATGGAATTTCATGACGGACCTCTCCAGGGTGATCG
ACAGCGCCCCCAATCAGCTGTTTCATGCCGAGTTGATGGAGACCTATGACATCTTCTTTT
CGCAGTGCGAGGTCGCTCAATCGCTTGGTCTGAGATCGATTTCCATTGCAAGGCGCGATC
TGGATCGAGCCCTTGTTGTCCTGCGCGACGGAAGGCGAATGGTGCAGGGCATCCAGTTGA
ACATTGAAAGTCCTGTGCCGTCGCCAACCGTCGGGCGCACGCATGAGATCCATTGATCTG
TGGACAATGAAACGGAACGCCAGGAAGGCTGGGTTGCGGGTGGTTGGCAACTTTCTGATT
GTTTCGTACACGCGCGATGTGATCTCCGGGTTTGCCATGGACCCAGCGCCGTCCTCCATC
TATGTATGGACCTTCGCACTTCCGGTCTATGACGGCCTGCCACACCTGCATATGTCTCTC
GGCCAGAGGGTCGCTTGCCCGGAAGATCCAAAGGACTTTTTCCGCGGCACGCACGAGGCT
CACCTCGCAATGCTCGAAGGGGTGAGAACAGCTGCGGACCTTCTGATGTATGTTGAAGAG
GCCGGTTTCGAGGGCGATTACTGCCAATGGGTGAAGTACCTGTCCACCATTCGCCTGGGC
GATTTCCCGGCCGCAGACGCTGCACTGAAGAATCTGCTCGCACTGCCGGTGTCCAGCGCG
ATCCGCGGAAGACTGGACAGGATGCTGGAGGCAATCGGGCGAGGTGGCGAATCAGGCGCG
CGGCAGCTTCTGCAGGAATGGTCGATGCAGACGGCCCGATTGATAAGTGGCAGCAGCACA
TTCGCCTGGAGTCAGGACAGCACAAGCGCGTGAACCGCGCGGTTGCTCACGCCTCCCCAC
GCCACTGGCTCATCAGCATCTGAAGGAATCGCTCTGCGGTGGGCGAGAGCAGGGCACCCC
GTCGGCGGACGATGCCGATCGTGCGCGACACCACCGGGTTGCCGATCGCGCGCGTCACCA
GGGTGGGGTGATCCCCGTCCGGCGTGGCCATCTTCGGTAGCACCGACACGCCGATGCCGG
CCTCGACCATGCCCAGTGACGTCGACAGGTGCGTCACCTCGTAGTGCCAGCTCAACTTGA
GGTTCTCGCGCGCCAGCGCGCCGTCCAGCAGCGTGCGGTTACCGCTGGTGCGATGCACGG
TGATCAGCTGGTGCTCGGCCAGATCAGCCCATTCCACTTTGCGCTTGCGGGCCAGCGGAT
GATCGCGCCGGCAGGCGAGGACGAAGGGGTCCTCGGCCAGCACGTCGAAGTCGAGATTCG
GATCGTTGGCGCCCATGAAGTTGATGCCGAACTCGACTTCACCACGTTCCACTGCCTGCA
GACCCTCCGTGGCCGGGATATCCAGAATGCGGAAGCGCACGTTCGGGTGTGCTTCGTGGA
AACGCGCCATCACGCTGGGCAGGAAGTAGAACGCCGCCGTCGGCAGGCACGCGATGGTCA
CGGTGGCGCCGCGGGTGTCCTCCCGGCCGCGCAGTGAGAACAGCGAGCCATCGAATTCCT
CCAGCATGCGGCGCACCAGTGGCAGCAGGTTCTCGCCGACAGCGGTGGTACTGACGCTGC
GCGTGGTGCGCTCCAGCAGCGGCGAACCCACGGCCTGCTCCAGCTTCTGTATCCGTCGGC
TGAGCGCCGGCTGGGAGACGTGCAGGATTTCAGCGGCGCGATGGAAGCTGCGTGTCTCCG
ATACCAGCAGGAACGCGCGTAGATCCAGGATTTCGCAATTGATGCTCATTGGGTATCAAT
CATCCAAAAATCAGCAATTCACAGATCAATTAGGGTCATGCCAGTATCGAATCACAGAGG
GGTCATTCATCCCCTATACGCATCAATCTAGCACACGTATGTCCAACGATCTGCTCAGCA
TTCCCTGCGTGCTCATGCGCGGCGGCACCTCCAAGGGCCCGTTCTTCCTGGCCAGCGACC
TGCCGGCGGACACCGCCGAACGGGATCGCCTGCTGCTGGAAGTGATGGGCTCGGGCCATC
CGTTGCAGATCGACGGCATCGGCGGTGGCAACGCACTGACCAGCAAGGTGGCGATCATCG
ACCGCTCGAGCCGGGCGGACGCCGACGTGGACTACCTGTTCGCCCAGGTCCGGGTGGAGC
AGCAGGTGGTGGATACCTCGCCCAACTGCGGCAACATGCTGGCGGCCGTGGGCCCGTATG
CCATCGAGCGTGGGCTGGTGCAGGCGCAGGATCCGCAGACCGAGGTGCGCATCCACAACG
TCAACACCGGCAAGCTGATCATCGCCACGGTGGAAACGCCGGGCGGCAATGTGGCCTACC
GCGGTGATACGCGCATTGCCGGCGCGCCGGGCTCAGCCGCGCCGGTCAGGCTCTCCTTCC
TTGATGCGGCAGGCGCCCGCACCGGCAAGCTGCTGCCCAGCGGGCATGCGCAGGAAACCA
TCAATGGCGTGCCGGCCAGCCTGGTGGACTGCGCCATGCCGATGATGCTGGTGCGTGCCG
AAGACCTGGGCGTGCGCGGTGATGCCTCGCCCGCCGAACTGAACGCGGACGCGGCGTTCA
TGCGCCGGCTGGAAGCGCTGCGCATCGAAGCGGGCGCCCGCATGGGCATCGCCGACGCCG
GCAACAAGGTCATTCCCAAGCCGGTGCTGCTGTCGGCGCCGCAACAGGGCGGCGATCTGC
AGGTGCGCTATTTCATGCCGCACCAATGCCACACCGCACTGGCCATCACCGGTGCGGTCG
GCCTGGCCACCGCCGCCGTCACGCCGGGCACGCTGGCCCACACTTTGGTCGGATGCCGGT
CCGTTCCCGGCAGCATTACCCTCGAACATCCGAGTGGGGCCCTGGAGGTGGGCCTCAGTC
GCAGCTCGGGCGATTCGCCGGTGATTGCCAGCGTGGTCCGCACCGCACGCCGCTTGTTCG
AGGGGCGCGTGTACGCGACTTCGCCCGCGCCCGCCACGGCCAGTGCCACCCAAGCCCGCC
AATGGACGTCAGCGGCATGATCTGAACCCGGACGGGCCTGCGTAGACGCGCATGCCCGCC
ATTACAACGTAGATGCTTCACTCCTGGGAGGGATGATGTACAAGCAGTTCTTCTTGGCCG
CGCTGTGCGCGGCCGGTCTGGCCGCGGCCGGATGCAGCAACAGCGGGCGCAGCGAAGGCG
CATCCGCCGGCGGTGGCGACAATGCCCCGGTACGCATCAGCGTCGGCTCCTACAACCTCA
ACAACCTGCCGTTCTTCATCGCCGACGCCAAGGGGTACTTCAAGGACGTCGGGCTGCAAG
TGAAGACCGAGAACTTCGCCCAGGGCGGCTCCAAGGTATTGCAGGCGCTGGTGGCCAATT
CCACCGACGTGGCCGTCGGCTTCTACGACCACACCATCCAGATGCAGGCCAAGGGCAAGG
ACGTGGTGGCCTTCGTACTGCTCTCGCGCAACTCCGGCCTGGTGATGGCCGGCCGCGAGG
ATGCCACCTTCGATCCGGCGCGCCCGGAGACCATCAAGGGCCAGAAGGTCGGGATCACCG
CGCCGGGCTCCTCGTCCGACTTCTTCGTCCGTCACTTCCTCGCCCAGCACGATATTCCGG
CCGACAGCATCTCGTTGATCGGCGTCGGCTCGGGCGCCGCAGCGGTGGCCGCGCTGGAGC
AGGGCAAGATCGACCTGCTCGTCAACTATGATCCTGCCGCCACCCTGATCACCGAGCGCA
AGGTCGGCAGGATCATCCTCGACGCGCGCAGCGACGACGGCGCCCGCCAGGTCTATGGCG
GCCTGTACCCGACCTCGGTGATGTACGCCAACCAGAGCTTCCTGGACACGCGTCCCGAAG
CGGCCGAGAAGATCGCCCGCGCCGAGCAGATGGCCTTGAAGTTCATCGCCGACAACAGTG
CTGAAGACATCGTGGCCGCGCTGCCGGACAGCTACGTCTCCGGTGACCGCGCCACCTATG
CCCGCGCGGTGGAGAACGCGCGCGCGATCTTCACCCTGGACGGTCACTTCACGCCTGCCG
ATCTGGAAACACCGCTGAAGGTGCTGCGTGAGTTCAACACGGATGTCGCCAAGGCCGATA
TCGATCTGTCCCGGACCTATACCAATGCCTTCGTCGAGCGTGCCAACGCTGCGGCGCCGG
CTGCCCAACCGTAAGCGGAGGTAAACCATGGCCCTCAATGCCACCGTGCGCCAGTTCAAT
GGCGCGCCGCAGCTGGAGCCTGCACAGACCATGGTCGCCATCAACAAGGTGACCATGTCC
TTCGGCGAATTCACCGCCGTACGCGATGTCGACATCCAGGTGGGTGACGGCGAGTTCCTT
GCCATCGTCGGACCCACCGGCTGCGGCAAGAGCACCATCCTCAATTCCGTGGCGGGCCTG
CTGAAGCCGTCGTCGGGCCAGGTCAGCATCGATGGCCGTGCCGTCAGCGGCGTGCAGGAG
TCGGTCGGCTACCTGTTCCAGCAGGACGCGCTGCTGCCGTGGAAGACCGCGTACCAGAAT
GTTGAACTCGGCCTGCGCTTCCGTGGTGTGCCCGAGGCCGAACGCAAGGCCAAGGCCAAC
GCGTGGCTGGCCAAGGTCGGCCTGGCCGGCTTCGAGCATCGCTACCCGCACCAGCTGTCC
GGTGGCCAGCGCAAGCGCGTGCAGATGGCCCAGGCGTTGATCGTCGAGCCGAAGGTGATC
CTGATGGATGAGCCGTTCTCGGCGCTGGACATCCATACCCGCCACCTCATGCAGAACGAG
CTGCTGAGGTTGTGGCAGGAAGACCGGCGCTCGGTGATCCTGATCACCCACGATCTGGAA
GAAGCGATCGCCCTGGGCGACCGCGTGGTGGTGCTGTCCTCCGGCCCGGCCAGCCGCGTG
GTGCGCAGTTTCGATGTGGATCTGGAACGGCCGAGGAACGTGGCCGAAATCAAGCTGGAT
GACCGTTTCACCGACCTGTACCGCGACATCTGGGCCTGCCTGCGCGGCGAAGTGGAGAAG
AGCTATGCACGCCAAGACTGACAAGTTCATCCAGCTCGCGCTGGTGGTCGCCGTGTTCGG
TGGCTGGGAAGGCGGCATCGCGCTGGGCGTGATCGATCCGTTCTTCTTCCCATCGCCAAC
CGCCATCGTGCAGCAGGCCTGGACCTGGCTGTCCGATACGTCGTTCTATCAGCATGTCTA
CATCACGCTGACCGAAACCGCGCTGGGCTACATCATCGGCACCGGCCTGGGTGTGGCCGG
CGGCGTCTGGCTCGGCCTGAGCCGCCGCTCGGCACGCATCCTCGATCCCTTCATCAAGGG
CTTCAACGCGATTCCGCGCGTGGTGCTGGCGCCGATTTTCGTGCTGTGGCTGGGCCTGGG
GCTGTGGTCGAAGGTGGCGCTGGCGGTCACGCTGGTGTTCTTCACCACGTTCTTCAATGC
CATGCAGGGCGTGCGCGAGGTGAATCCGGTGGTGCTGGCCAATGCCCGCATCCTGGGGGC
GAGCCGCAGTGACCTGCTGCGCCATGTCTACTTCCCCGCAGCGGCGAGCTGGATCCTGTC
TTCGCTGCGTACTTCGGTCGGCTTTGCCGTGGTCGGTGCGATCATCGGCGAATACCTCGG
CGCCTCGGCGGGCCTGGGCTACCTGATCGCGCAGGCAGAAGGCAACTTCAACGCTGTGGG
CGTGTTCGCCGGCATCATCATCCTGGCCGCCTTCGTGCTGATCATCGACGCGCTGCTGGA
CGTGGTCGAGAACAAGCTGATCACCTGGCGTCCCAACGCCCAGGCACAGGCCACCAGCTG
ACCCGGACGGGCTGAGCCCGCCTGCCGCGCCGCCGGGCCGATCCGGCGGCGCGCGCTTCC
TTCCCCGATCTTCCCCCGCACCACCGCAACGGGCCAGCGCCAGGCCAGGGGGCCGGCTGG
CCGGAGAGAGCCCATGAACCATTCCAACGTGCTGCCGCTGGCAGCGCTGTCGGTCGCGCT
CGGCCTGCTGTTGGCCAGTGGCCATGCCGACGCACAGTCCACGTCCTCGCTGCCCGCGCC
GCTGAGCCAGGCCGAGCTGTCACGCCTGGTGCAGCAGCAGGCACTGCAGATCCAGCAACT
GGAAGCACGCCTCCGCGCCGTCGAGGGCGGGCAGGGCAGTGCGAGGGCACCGTCAACGCC
GCTCGCGCCCGCGCTGGAAACGCGGGTGGCCGCCCTGGAAACCAGCCAGTCCAGGCTGCC
GAAGGTCTCCTGGGCCAAGGGTGCACCGGAGTTCAGCAGTGCCGACGGCACGACGGTGTT
CCGCCCCCGTGGCCGCCTGTTCGTCGATGCCTCGAGCACCGACGGTTCGGCGGTCGCCGA
CCGCAACGTTTCGGGTACCGAGATCCGTTCGGTGCGCCTGGGGGCCGAGGGGCGCTACGG
CACCCTGGGCTGGGTCGTGGAGGGCGACTTCGCCGACAACGCGGTGGCGTGGAAGTCGGT
CTACGCCACGCTGGACCACACGCTGTTCGGCCTGCCGGCCGATCTCACGATCGGCAACCG
CTTGAACGATCGCGGTATCGATGGCTCAAGCAGCACCTCCAACACGCCGTTCCAGGAACG
CAACGTGGTCGGCACGCTGCTGCTGCCGCAGCGCGGCCTGTTTGGTGTCGGGCTCACCGA
GCGGGTGTATGGAAGGGGCTGGCATGCCAGCCTGTCGGTGGCCGGCAACGACCTCAACAA
CGCCGGCACCGACAACGACAGCCAGACCTGGGCCACCCGCGTCCACTGGAATCCGCTGGA
CACCGCCGACGCCACGGTGCATCTGGGCGCATGGGCCTTCCACGAGAAGATTCCCGCCGG
GGCCAGCGGCGTGGTGCGCAGTTCGGCCATCGCGGGGCATTTCAACGATCTGGTCAGGAT
CACACCGGGCACGCTGGTGGGCGCCGAGCGCAGCACCGCCTACGGCGCGGAACTGGCCGG
CTTCTTCGGCCCGGCGTGGGCAACCGGCGAGTGGGGTACGCGAAGCCTGCGCGGGGCCGA
TGCCAGCGGGCGCTATGATCGCGACCACGAAGCGTGGGCGATCTCGGCCGGCTGGTTCCT
GGCGGGCGCGCTGCCGTCCTACTCGGGCAAGGCCGGCACGTGGGGCAAGGTGAAGGTGGC
CGATCCGGTGACGCGCGGCGGCAGCGGTGCCTGGGAGCTGAAGGGCCGCTATGAGGACGT
GGACTATGCCGAACTGCCCAGTGGTGGTACCGGTCACGCGTGGACACTGGGCGCGAACTG
GTACCTCAACGATTTCAGCCGGGTGATGTTCGAAGCCGTGCGTTGGCAGACCCGCCACCG
CAGCGGCAGTGCTGCGGGCAGGGATGAAGGCACCACCTTCAATACCCGTCTGCAGCTGGT
CTTCTAGGGCCGGGCCGCCGCCTGCATTCTGGTCACAGCAGCAACAACGCAGCGATGAGT
GCAGGCGGCATCACCAGCGCGCCGACGCGCAGGAAGTCGAGCGCGCTGACATGCTCGCCC
TCGCGGCGCAGCGCCACCAGCCACAGCATCGTGGCCAGCGAGCCGGTCACCGACAGGTTC
GGGCCCAGGTCCACGCCGATCAGCAGTGCGGCACGGGTCTGTGCGGGCAGTTCAGCCATC
TGGCCCAGCGAACCGGCGGCCAGGCCGACCGGCAGATTGTTGGCTACGTTGCTCAGCAGT
GCAGCGGCGCCACCGGCCAGCCAGCTGGCCTGGTGGGGAGAAGCCTGCGCCATGGCCTGC
AGCGCGCTTGCCGCGGTCTGGATGACGCCGGTCTGCGCCACCGCCTCCACCAGCACGAAC
AGACCGGCCACCAGCGGCAGCACGCCCCAGGCGACATGCCGCAGCAGCGGCAGCGGGCTA
TGGCGCTGGCGTATCACCACGACCGCCACGCTCAGCGCGCCGGCGCAGAACGTGGCCAGG
CCCAGCGGTCCGTTCAGCGCGGACGTCACCAGCAGTACGCTGCCGGTGAACAGCACGCCC
AATGCACTCAGTCGGCCACCCTCGGTCAACGGGCGATGTTCCGGTGCGGCGACCAGCGGC
TGCGCGATTTCGCGCCGGTGTACCCAGCGCAGCACCAGGTAGGTGGCACCGATCGCCGCC
GCCGACGGCAGCGCGAACTGCGCCAGCCACTGCAGCAGTGGCGGCATGTGCTGGCCGTAC
ACCACCAGGTTGGCCGGGTTGGAGATGGGCAGCACGAAGCTGGCCGCATTGGCAATGAAG
GCGCAGACGAACAGGTAGGGCAGGGGATTGGCGCGCGCCGCCTTGCAGGCCGCGTAGACC
GCCGGTGTCAGCACCACGGCCGTTGCATCGTTGGACAGGAACACCGTCACCAGCGTGCCG
ACCAGGAACACCAGGTCGAACAGGCGTCGCCCCGATCCGCCCGCATGCCGCACCGCGTAC
AACGCCAGCCAATCGAACAGGCCTTCGCGCCGCGCCAGTTCGGCCAGCACCATCATGCCG
ACCAGGAACAGGTAGACGTCGCGGCCTTCGGCTACCGCGCCCCATGCGGTCTGCAGCGAT
ACCGCGCCCAGCAGCGGCAACAGGGCGGCAGCACCCAGCGCCCACACATACTCGGGGATG
CGGAAGGGACGGAACAGCAGGCCGATGGTGGCAACGGCGACCGCTGCCCAGATCACGAGG
GGGGAATGGGGGGCAAGCATGGAGTGGGGGCTTCAGCGGCACCGGCAGCGACCCCGGCGC
AGGTGCTCCTGGCGCACGCGATCAGCGGATGGGCGGCCGCTGCAATCATCGCAGGTTCCG
GGATCGCCGCATCATACCGTGCGCACTGGCATGGCGACTGCTGGGGGGCCGGGCGCGTTG
GTGACGAACCCGGTGTCCGGTGCGGATAGGCAATCAAGCGCGGCATGACTTCAGGCACTG
CGGTGTGACTACATGTGTAGTCACACTGCACGCACACTCACTGGAAGAGAACGCAATGCC
AACGTCCTGCTGGTTGTCCTGCGCCCTGGCCCTCGTGATCGGCATCGCGGGGCCCACCCA
TGCGACGCCGCCTGCCGACGCCCTCGCCACGATCGAGCGCAACGCGCGTGCTTCGCATTC
CGATGCGTTGCTCGTGACGCATGACCGGGACACGCTGCTTGAGCTGAAGCCCGCCCCCGC
GCAGGAATCCGTGCACCTGATGTCGGCAACCAAGTCCGTCGTCGCGCTGGGCATTGCGTT
GCTGCTGGACGAAGGCAAGCTGGCTTCGATCGACGTACCGGTCAGCCAGATCTATCCGGA
ATGGAAACAGGGCAGGAAGAGCCGCATCACCGTGCGCATGCTGCTGGACCACACCTCCGG
CCTGCAGAACGTGGCCAACGCGGGCGCCGAACTGGAAGGGGCCCCGGACCTAGTCAAACT
GGCACTGGCAGCCGAGCTGAGTGACGACCCGGGCGCCGTGTTTTCCTACAACAACAAGGC
CACCAACCTGCTGCCCGGCATTGTCGAGCGCCTGGCGGGCGAGCCGCTGGATGCCTACCT
GGATGCGCGCCTGTTCAAGCCGCTGGGCATTGCCCACCACACCTGGATGAAGGATGAGGC
AGGCACTCCGCTGGGAATGGCGGGCCTGTCCCTGCGTGCCGCCGATCTTGCCGCCATCGG
GCAACTGTTGCTGGATGGAGGCGTGGCGCCGGATGGCAAACGACTGTTGAGTGAACGGTC
AGTGGCATTGATCACTGCTGAAAGTGCCCGCTCGCCTGAGGTGGGCCTGTTGTGGTGGCG
GATACCAGCGTGGGAACGCTATCAGCTCAAACCCCGGCTGGATGACCTGCTGGCCGGGCA
CGGCGTTGACGATGACGTGCGCCGCGCCGTGCAGGCCAGCGCGGGGCGCACGTTCGACAG
CCGGGGGCAGTTGATCGCATTCCTCACCGAACGGTTGGGCGCAGACGGGCCGCAACGTTA
CGCCAGCCAGATCACCGCGCGCGGCCTGAAGCTCGCCGATCTCTACGACATCACACGGGG
ACCGGTCGTCGGCTTTGCCGCCAACGGCTACCTGGGCCAATACCTGATCATCGTTCCGGA
ACAACGCGTCGTCGCAGTGCGCCTGATCCATCGGCGCGAGAGCCACCGCGCCCCACAGGA
CGACTACGCGTCCTTCTTCGCCGATGTCCTGCAATTGGCGCGGGCACTGCAGTAGGTGCT
GCCATCATCATGTCCACGCGCTCTGAACAACTTCCTGGAGCCTTCTTCACTGTCGTGCCG
CCTAAGGTGGGATGACCCCTTGGCCGACGGGATACTGAAGCATGTTTGATTACCAGGACT
GGACCTTCCACGCCAATGGGCGCACGGTGGTGGCGCGCGTGGCGCTGGACGGCGACGGGG
GCGGCACCATCAACCGATACCAGCTGATGCCCGGGCCGGCGCAGTCGGGGCTGTGCATCA
AGGTCGCCTCCCAGGACGAGGCCGCGCAGAAACTGGAGGTCGAAGTGATGAAGCTGCTGG
GACCGGAGTGGTAGCCCCTGCGTAGCACCACGGTGAGCGGCTCATCTGCTCCGTCCACGA
TCACGGCGTTGGCCGCGAAAACGGCGGAGCCGGACGGAACGAGTACGGCGAGCCGACTGC
GGCGGCGATGCGCTGGAGAGCGTTCACGGTGCGTTCCTTTCTGGATGACCCGCAGGCGCG
GGCATCTTTCCTGCGGCGGGAGAGCGGTGACCGGATGCAGCAGCAGCCCGGTCATCAGTA
GCGGGGTGATTCCAGCGCCGCTACGCGCGCTGCCGATTTGCTGCGCTGCATGGTGACAAG
CGCGAACCCGGGTGATTACTCTCCGCTGCAACGCGATGGTAGCGCTACCAGTCGGACGGG
GATCCAGGGTCCAGGGGCTGCCTTCTTTGCCGCGTGTTTGTCCTGGCAGGCTTGAAAAGC
AAGTGTAAGTCGCGGCGTGCTCCAGCAGCCGTGCTGTTCGGTTTGGAATGCGGGCCACGC
CCGTGCGTGCCCCTGGGAGGGGGCGGTACATCCATTCGATCGTATGTCAGAGGGGACTTT
CATGAGCACTTGCAGTTTCCGTGGCACCCCGGGCCCGAGGTCCGGTTCATGAGCCGCGCG
TTGGCGAAGTTCCGGTCCCGGGCCATGTTCACCTTCGTGGGTGGCGCCCTGGTCATCAAT
CCTGCGTTTGCGCAGGACGCAGCAACGGCAACCGGGCAGCAGCCGCAGAGCCAGTCGCAG
CCCACCCAGCTCGATGCAGTGCAGGTCACGGGCATACGCAACAGCCTGAGCCAGGCCATG
GACATCAAGCGCGACTCGGCGGGCGTGGTCGACGCGATCAGCGCCGAGGACATCGGCAAG
TTCCCCGATACCAATCTTGCCGAGTCGTTGCAGCGCATCACCGGCATCTCCATCGAGCGC
CGTGACGGCGAGGGCGCGCAGGTGACCGCGCGTGGCTTTGGGCCGCAGTTCAACATGGTC
ACGCTCAATGGTCGCCAGATGCCCGGCGCCGATGCATTCGGTGCCTCCGGGCAGGTGGCC
ATCGGCGGTGTCGACGGCGGCACTCGCGCCTTCAATTTCGCGCAGCTGGCCGCCGAGGCC
ATCAATGGCATCGAGGTCTACAAGACCAGCCAGGCACAGGTGCCCAGCGGTGGCATCGGC
GCGACGATCAACATCCTGACCTCTCGCCCGCTCGACCACGCCGGCATCGTGGCCAATGCC
GGGGCAAAGCTGGTCTCCGACCAGAGCCAGCCGTTCGACAACGACCTGACGCCGGAGCTG
TCGGGCATCTTCAGTTACAGCAATCCGGAAAAGACCTTTGGCGTCAGCCTCAGCGCGAGC
CAGCAGAAGCGCAAGGGCGGCTCGGTGCAGGCCACGGAGAACTACTGGAACGTGCAGCCC
TGGACGGGGTCGATGCCGGGCAACCCGACCGTGGTGAACGCCCCGGCCGTCGGCCAGCTC
TATGCGCGGCCCAACGACCTGCGCTACGCGTTCTCCGAATTCGAGCGCGAGCGAGTCAAT
GGGCAGGCCGTGCTGCAGTTCGCACCGACGGACAGCCTGACCCTGACGATGGATTACACC
TACTCGACCAACGAGATCACCGAGAATCGTGGCGAGCAGGGCATGTGGCTGCAGAACAGC
AACTACACCAATGTCCAGTTCGACACCTCCGGTGCGGTCGCCACCCCGGTCTACATCCGC
GAGATCGCCGGCACCAAGGACTTCGGGCTGGAACAGCAGCGCAGCATGCAGGAGTACAAG
CTGGGCTCGCTGGGCTTCAACGCGGTCTGGAATGTCAGCGACCGTTTCAAGCTCAGCTTC
GATGCGCACAATTCGAAGAATGAAAGCCGCCCCAATGACCCACTGACCGGCGGCGGCTCC
ATCTTCATGAGCATTGCCGGCACCAACAACTGCACCCGTGGCCCGCATTGCGGTGGCTCC
TGGGTACAGGAGTTGAACTTCAACAATGGCCTGCCGGTCGGCACCCAGGTCTGGTATCCC
AGTACTGCCGATGCGATCGCCGGGACCAATGGCGTGGTCAACCCGGGCTTCCAGGAAGGC
GAGATCGGCACCCAGGTGCTGCGCGTCAACGCGCAGACCCAGATCAGCAAGATCAAGCAG
GCGCGTGTCGACGGCGAATGGAACTTCGACCACGGCCGCTTCCAGTTCGGCGTGGATACG
AACAAGTCCACCACCCACCGCATCCAGGCCGCCGAGGCCTATTCGACACTGGGCGACTGG
GGCGTGGCCAACGTGGACCGGGATACTGCCGCCGGCCTGATGGACCTGCTGCAGCCGGTC
AGCATCGTCGGCCTGTTCGATGACTACAGTGCCAACAGCTGGCCGGCCTGGCGCGGCAAT
GCCGGGCAGCTCGCGCAATGGGCGTCGCGCGAGTACGGCGTCGGCCTGGGCGTGGATCCG
CAACGCGCGGCCGACAACTTCGTGGAAGAGAAGACCAAGGCGGCGTACTTCCAGGTGGAG
CTGGACGGGGAGCTGGGCGGCATGCGCACCAATACCCGCCTGGGCGTGCGCTATGAAACC
ACCGACGTGGTGTCGACCTCGGTCATTGCCGTTCCCGAGTCCATCGAGTGGCAGGCCAAC
AACGATTTCCGCATCGTGCTGTCCGATGAGCAGCAGCCCTTCACCGAGAAGGCCAGGTAC
AGCTACATCCTGCCCAACCTTGATTTCAGCATTGACCTCACCGAGGAACTGAAGGGCCGC
GTTTCGTTCGGCAAGAGCATCGCCCGCGCGCCGTACGGCAACCTGTATGCAGGGCCCGGT
GCCCAGCAGCCGTTCGGCTCGGTGCTGATCGATCCGTCGTCGCGCGCCAGCGGCAATTCG
CAGAACCCGAGCCTGAAGCCGCTGGAATCGGACAACCTCGACCTGGGGCTGGAGTGGTAC
TTCGCCGATGCCAGCTATGTGTCATTGACCTACTGGAACAAGTCGGTCAGCAACTTCATC
GGCAACACGGTCGTCCAGGAGAGCCTGTACGGCCTCACCGACCCGACCTCCGGGCCGGAT
GCGCGGGCGGCGTTGGACTTCCTGACCAGCGGCGCCTGCGTGGCCCAGGTCGGGCCGGCC
AATGCGGCCGCCTGCTCAGCCAACGACACCTCGCTGTTCACCGCACTGGCGCTGCTGCGC
AACAATCCAGCTGGCCTGGGCGCCTACAACGGCACCGATGCGCAGGTACTGGCCACCGAA
GCGGCCTACGATCTGTATGGGCAGGCCAACGACCCGCTTTACCAGTTCAACGTCAATCGC
CCGATCAACCAGAACAAGTCCAAGCTGCATGGCTGGGAACTGGGCGGCCAGTACTTCTTC
GGTGACACCGGCTTCGGCGTGCTGGCCAACTACACCGTGGTCAAAGGTGATGTCGGCTAC
AACAATGGCGGCGATCCGGGTATCGACCAGTTCTCGCTCACCGGCCTGAGCGACACTGCC
AACGCCATGCTGATGTACGAGAAGTACGGGTGGTCGGTGCGCCTGGCATGGAACTGGCGC
GACCAGTACCTGATCCTGGCCAACCAGGGCTCCAGCCGCAATCCGTACTACGTGGAGCCG
TACGAGCAGTGGGATCTCAGCGTCAACTACGCGCTGGATGACCACTGGTCCTTCAGCCTG
GAGGCGATCAACCTGACCGGCGAGGATGTGCGGTGGCGCTCGCGCACCTCGCAGATGATC
GTCAAGCTGGCCGACCAGAGCCCGCGCTACATGCTGGGCGTCCGTTACAAGTTCTGAGCC
TGGTTGCCGATGCGTCCGGCACGGTACCGCTGCCCGCCAGCGGTGCCGTGCCGGGACGGT
GTCGCCGCACCTGCCGCGCCTGCGCTACCCTGCTGGCCGGCCACCCCGCACTGGACTGGA
TACCTCGATGGCCCGCTATGAAATGCTCAACAACATCGCGCATCGGGACCTGAAGGTCGC
CATCGGATTCGGGCCGCAGTTCGGCGATGCGGTGGGCATGGTGCCGGCCTATCCCAGCGA
GTTCGCCGAACTGCAGCGCGAGTATCCGATCTTCCTGCGCCGGGAGGCCGGGACCGGGGC
GTGGCAGTCCGTGGCCCTGCTGGGTTTCGAGCAGCACGAGAACCTGTACCTGCAGGACGG
ACGCTGGAATGCCTCCTACCTGCCCGGCGCGGCCGCAAAAGGGCCGTTCCTGATCGGCTT
CCAGGAGCACTACGTGGACGGCCTGCTCACCCAGGACGCGGTGATGCACGTCGACCTGGA
CCATCCGCGTGTCACCTCCGGCGCCGGTGAGCCGGTGTTCCTGCCGCAGGGTGGAAACAC
GCCTTACCTGGACCACATCGCCGGCGTGCTGCGCGGCATCCACGAGGGCAGTGCCTTCGC
GGCCAGTATGTTCACGATGCTCGACGACTGTGGCCTCATCCAGCCGGTCACGCTTGATGT
GCAGCTCGCGCCGCATCACCGCGTGGGCGTGAGCGGATTGCACGGCATCGACCGCGAGCG
ACTGGCGGCGCTGGACAGTTCACGCCTGGCGGCGTTGAACCGCGCCGGTTACCTGGAAGG
TGCGTACCTGATGCTTGCCTCGCTGCATAACATGCGCCGCCTGATCGCCGAGAAGCAGCG
CCGTCTCCGCGTCCAGGACGGCAACGCGCAGGCGGTCAGGAACTGACCGGTGCAAGCCTG
CCTGCCGATACGGAGCCTGGAAGGCATCGATCCTGCTGCCTTGCCATTGGCCGCCCTGGT
GGAGGCCGGTGAGCCGGTCGTACTGCGCGGCATCGCCAGCGGTTGGCCACTGGTCCAGGC
CGGACTGGGCGGCGTGCGTGACGCGATGGCGTACCTGTGCAGCGTCGATGCGGGTGCGCC
CATCCAGTACTCGTTCGGCGGCGCCGAGATCGCGGGCCGCCCGTTCTACAGCGCGGACTT
CACCGGGCTGAATTTCGAAGTGCGGCGTGGCGTGCTCGCCCAGATGCTGGAAGAGATCGC
CGCGGCGCTGCATGCGCCGCGGCCGCCAACCTATTACGTGGCCTCGCTGCCGATCGCGCG
GGCACTGCTGCCGGCATTCGCGCAGGCCAACGACGCCGGGCTGGCGAAGCAGGGCATCGA
TGCCGCCGCCAGCATCTGGATCGGCAACCGGGTGACGGCCTCGTGCCATTTCGACACACC
CGACAACCTCGCCTGCTGTGCGGTGGGGCAGCGCGAGTTCACGCTGTTCCCGCCCGACCA
GGTCGACAACCTGTATCCGGGCCCGCTCGATCCCACGCCGGGCGGACAGGTGGTCAGCGT
GGTGGACTTCGAGCGCCCCGACTTCGATCGGCATCCACGTTTCCGCGAGGCGCTGGCGCA
TGCACGCAGCGCGGTACTTGGGCCCGGCGATGCGATCTTCATTCCCAGCATGTGGTGGCA
CCATGTACGCAGCCTGGAACCGTTCAACGTGCTGGTGAACTACTGGTGGCGAAGCTCACC
GGCCTGGCTGGGGTCGCCGCTGGCGGCGCTGCAGCACGCGATGTGGTCCGTGCGCGACCT
GCCAGCGCGTGAGAAGCAGGCCTGGGAAGGGCTCTTCCGTTACTACGTATTCGGCCCCGG
CGAGCGCGCCGGGCAACACCTGCCTGACACGGCGCGCGGGGATCTGGCACCTTTCGACGA
GCAGCGCGCCCGCCGCATGCGCGCGATGCTGCTGGGCAGGCTCAACCGTTGAGAGAGGGC
ACCGTGTTGGATACCCAGAGCACGCCTGCAGGGCGCATCCGCAAGGTGGTCATTGCCGGT
GGCGGTACGGCGGGATGGCTGGCCGGCTGCGCGCTGGCGCATCAGTTCCGTGACCAGCTG
CAGATCACGCTGGTCGAGTCCGAGCAGATCGGCACGGTCGGCGTCGGTGAGTCCACCGTG
CCGCCGATCCGCACCTTCCATCGCTTCCTGCAGATTGACGAGCAGGAGTTCCTGCGCGCG
GTGGCCGGCACCTTCAAGCTGTCGATCTCGTTCGAGAACTGGCGCCTGCCGGGGGATCGC
TTCTTCCATCCGTTCGGCACCATCGGCCACGGCACCTGGGCGGCACCCTTCCATCACTTC
TGGCTGGACAGCCTGCGCCGCGGCATGCCCTCGGAGCTGGGCGACTTCAGCCTGGAGAGC
ATCGCATCGCATGGCGACCGCTTCTCGCTGCATACCCAGCCGCAGGCCAGCTATGCGTAT
CATTTCGATGCCAGCCTGTATGCGCGGTTCCTGCGCCGCATGGCTGAGGCCCACGGCCTG
CACCGGATCGAAGGCAGGATCGCCCAGGTCAGGCAGCACGCGCACGACGGTTCGGTGCAG
GCGCTGGTACTGGACGACGGCCAGGTGATCGAGGGCGATCTGTTCATCGACTGCACCGGC
TTCCGTGGCCTGCTGATCGAGCAGACGCTGGGCACCGGCTACGAGGACTGGCACGAATGG
CTGCCGTGCGACCGTGCCGTGGCGGTGCAGACCGAAGCGGTGGCGCCGCCGGTGCCCTAT
ACCCGTGCGATCGCCCACGAAGCGGGGTGGCGCTGGCACATCGCGCTGCAGCACCGCGTT
GGCTGCGGGCTGGTGTATGACAGCCGCCACCTGTCCGATGACGAGGCCGCAGCGAAGCTG
CTGCGCGATGCCGGGGCTCCACCCTTGCGCGATCCATGGAAGGTGCCGTTCCGCAGCGGG
CGCCGGCTGAAGGCCTGGAACAGGAACGTGGTGTCGCTCGGGCTGGCCAGCGGCTTCATC
GAACCGCTGGAGTCGACCAGCATCCATCTGACGATCAGCGCGGTAGTGCGCCTGATCCAG
CTGTTCCCGTTCGATGGCATCAGTGCGTCGCTGGTGAAGCTGTACAACGATGTCAGCCGC
CAGGAAATGGAGCACGTGCGCGACTTCATCATCCTGCACTACCACGCAACGCAGCGCACC
GAACCGATGTGGAAGGCGTGTCGCGAAATGCGCGTGCCCGAATCACTGCAGCAGCGGCTG
AGCGCGTGGCGCGAGCGTGCACATGCGTGGCAGGACCCCGGCGAGGTTTTCCGCGTGGAA
TCCTGGACCAGCGTGCTGCTCGGGCAGGGCATCGCGCCCGGTCCCGCCCACCCGCTGGCG
CGGGCCGTGAGCGACGCCGATCTGCGCACCCTGTTGAAGGGCATCCAGCAGCCCGTGCAG
CAGGCTGCCGCGCAGATGCCGGCGCAGGCGGAGTTCATCGCGCAGTACTGCAGGTCCGGC
GTGGACGTGTGGCGTTCGACGGCAGCAAGCGCGTAGCAGGGTTTTGCGTTGCAGCACGCT
TTTTCCGCTGCAGCTGGTTACAGTGCGGCAACACCGCTGGCGATGACGCGCGCGGTGGCA
ACGAGGGGGCCGGACACCACGCCCCCTTTTTGAGTCCACGGAATGTTAGCGCTACCTTTT
TTTTGATCGGAGGCGGTTTCGATGGGTCTGGTTGCAGGGATCGATGCAGGGACGCAGAGC
CTGAAGGTGCTGGTCTATGACCCGCGGACGCGGGTGGTGGTGGCCTCGGCCAGCGTGCCG
CTCGCGCTGGACAGCGGTGCCGACGGCAGCCGTGAACAGGCGCCTGCCGGCTGGGTGTCG
GCCCTGCGCGACTGCTTTGCCAGGATCGACCCCTCGCTGCGCGCTCGCATCGTCGCACTG
GCGGTATCGGGGCAGCAGCATGGGTTCGTGCCGGTTGATGATGCTGGCGAGGTACTGGCG
CCGGCCAAGCTGTGGTGCGACACCAGCACCTCGGCCGAATGCATCCAGATCATGGACGCC
GTGGGCGGATTCCAACGGACCATCGCGCTGGCGGGCAACCCGATCCTGGCCGGCTACACA
GCGTCCAAGCTGCCCTGGACCCGGATCCACCGTGCCGACGCCTATGCGCGGCTGGCGACC
ATCCTGCTGCCACACGACTACCTGAATTTCGTGTTGACCGGGCAGCGGTTCTGCGAGCTT
GGCGATGCGTCCGGAACCGGCTGGCTGGACGTGCGCACACGCACCTGGTCGCAGGAACTG
CTGCGCGCCACCGATCCTGATCGTGATCTTGCCGCCTGCCTGCCGCCGATCGCAGCACCC
GATGCCCTGTTCGATATCGCGCCGAAGGCAGCGGCCGAGTTGGGGCTGCCGGCGGCCGTG
AAGATTGCCGTAGGTGGCGGCGACAACATGATGGCGGCAATCGGCACCGGCTGCGTCACG
GAAGGGCGGCTGGCGATGAGCCTGGGAACCTCCGGAACGCTGTTCGCCTATTCCGGCTCG
CCGGTGATCGATCCGGACGGCGCGTGGGCGGCGTTCTGCTCGTCCACGGGGGGCTGGCTG
CCGCTGATCTGCACCATGAACTGCACCGTGGCCACCGAACGCGTGGCCAGCGCCTTCGGT
TTCAGCACCCGCGACGGCGATGCGCACCTCCACGCGACGCCGCCGGGCGCAGGGGGGCTG
GTGATGCTGCCGTTCCTCAATGGCGAACGTACCCCCGACCTGCCGCTCGGCAAGGGCGTG
CTGGCAGGCCTGGACATCGCCAATTTCACCCCGGCGCACCTCTACCGCGCCGCCATGGAG
GGCGCGACCTACAGCCTGAAGTACGGCTACGACGCCTTCGTCCGCGCGGGCATGCAGTTC
GATCGCATCGTGCTCACCGGCGGTGGCAGCAACAGCGCGGCCTGGCGTCAGCTGGTGGCT
GATGTGTTCGGCCTGCCGGTGGACGTCCCGGTCCAGGCCGAAGGCGCGGCGTTTGGTGCG
GCACTGCAGGCGCTGTGGGCGCTCGCCCGGGCGCAGGGAGACGCCGCCTCGATCAGCGAC
ATCACCGCGCGCCACGTCACCGTCGATCCGGCGCTGTCCGCACGGCCGGATCCGGCCCGC
AGCGATGCCTATGCACGGGCCTACGCACGCTTCCTCAGTCATCTCGATGCCATCACGCCG
CTGCAGCGCGGCTGATGGCTCCTCCACGACACCCCGTACAACGACAGGAGCACGCACCAT
GAGCACGCAGCCCTTCATCGGCGCCAAGGAGTACTTCCCCGGCGTCGGCCGCATTCCGTT
CGAGGGCAAGGGCTCGGACAATCCGCTTGCCTTCAAGGTCTACGATGCAAACCGGGTCAT
CGGTGGCAAGACCATGCAGGAGCATCTGCGCTTCGCCGTGTGCTACTGGCACACCTTCTG
CAATGCCGGGCACGATCCGTTCGGCCCGGGTACCCGGCAGTTCCCGTGGGAGGCAGCCTC
GTCACTGGCCACGGCCGAAGCGAAGGTGGACGCGGCGTTCGAGTTCTTCACCAAGCTGGG
CGTGCCGTACTGGTGCTTCCACGATATCGACCTGGCGCCGGATGCCGACGACATCGGCCA
GTACCAGAAGAACCTCTCGCACATGGTGGCCCTGGCCAAGGCGCGCCAGGAGGCCACCGG
CGTCAAGCTGCTGTGGGGCACGGCCAACCTGTTCTCGCACCCGCGTTACATGAACGGCGC
ATCGACCAACCCCGACTTCGCGGTGGTCGCGCGCGCAGCGGTGCAGGTCAAGGCCGCGCT
GGAGGCCACGGTCGAACTCGGCGGCGAGCACTACGTTTTCTGGGGCGGACGCGAAGGTTA
TGCGTCGTTGGCCAATACCCAGATGAAGCGCGAGATCGAACATTTCGCGCGCTTCCTCAC
CATGGCCCGCGACTACGGCCGCAGCATCGGCCTGAAGGGCAACTTCCTGATCGAGCCCAA
GCCGATGGAGCCGATGAAGCACCAGTATGACTTCGACAGTGCCACGGTGGTGGGCTTCCT
GAAGGAGCATGGGCTGGACAAGGACTTCAAGCTCAACATCGAAGCCAACCACGCCACGTT
GTCCGGGCACACCTTCGAGCACGACCTGCAGGTTGCGTCCGACCATGGCCTGCTCGGCAG
CATCGATGCCAACCGCGGCAACGCGCAGAACGGCTGGGACACCGACCAGTTCCCCAGCGA
TCTGTACGACACGGTGGGTGCGATGCTGGTCGTGCTGCGCCAGGGCGGGCTGGAGGGCGG
GTTGAACTTCGATGCCAAAGTGCGCCGTGAGTCGACCGACCTTGAGGATCTGTTCATTGC
CCATATCGGCGGCATGGATGCGTTCGCACGCGGGCTGGAGGTTGCCCATGCACTGCTGAC
CGAGTCGCCCTGGGAGCAATGGCGCAAGGAGCGCTACGCGAGTTTCGACAGCGGCGCCGG
CCAGGAGTTCGAGCGTGGCACGCTCAGCCTGCCGGACCTGGCGGGCCTGGCCGCCCGCCT
CGGCGAACCGCACCAGGCCAGCGGCAAGCAGGAGCGTTACGAAAACCTGCTCAACCAGTA
CCTGCTGCGCTGAGCGCGGCAACGGTGCACTCAAGGGGACGGGAATGAACCAGGCAGCAG
GCAGCGGTGAGAACACCCGGCTGATCGTACTGATCAGCGTGGTAGCGACGATTGGCGGTT
TTCTGTTCGGCTTCGACAGCGGCGTGATCAACGGCACCCAGGACGGCCTGCACCTGGCGT
TCCGGTCCGGTGAATGGATGCAGGGGTTCGAGATCGCGTCGATGCTGCTGGGCTGTGCGG
TGGGCGCGTTCAGTGCCGGCCGCCTGGCCGACCGCCTCGGCCGTCGCAACGTGCTGATCC
TGTCGGCGGTGATGTTCCTGCTGTCGGCACTCGGTGCTGGGGCGGCGGCCTCGTCGGGCT
GGTTCATTGCGGCGCGGGTGGTGGGTGGGTTCGCGGTAGGCGCGGCGAGCGTGATCTCGC
CGGCCTACATTGCCGAGGTCGCTCCGGCCCGCTATCGCGGCCGCCTGGCCACGGTGCAGC
AGATCGCGATCATCACCGGGCTCACCGCTGCCTTCCTGTCCAACTACCTGCTGGCGGCCG
CAGCGGGCGCGTCGACCGAGCCGCTGTGGGCCGGGCAGGCTGCCTGGCGCTGGATGTTCT
GGATGCAGGCCGCGCCATCGCTGGTGTTCCTGCTGCTGTTGCTGACCATTCCTGAGAGCC
CGCGCTACCTGGTGGTGAAGCGGCGCAAGGACGACGCGCTGCGCGTGCTGACCCGGCTGC
TCGGCAACGACAAGGCCCGCGCCACGCTCGAAGAGATCGATGCCTCGCTGTCCAACGACC
ACCATCGCCCGCGCCTGTCCGATCTGAAGAGCCGGGCGACCGGGCGGATCCGCCCGATTG
TGTGGGTCGGCGTCGGACTGGCCTGCTTCCAGCAGCTGGTCGGCATCAACGTGGTGTTCT
ATTACGGCGCCGTGCTGTGGCAGGCGGTCGGCTTTTCCGAAAACGACGCGCTGCTGATCA
ACGTGCTGTCCGGCGCGCTGAGCATCGGCGCCTGCGTGGTCACGGTGCTGCTGATTGACC
GGATCGGCCGCAAGCCCCTGCTTTGGTTCGGCTCGGCCGGGATGTCGCTGTCGCTTGCAC
TGGTGGTGGTCGCGTTTGCAAGTGGTTCACTGGCCGACGGGCATCTGCAGCTACCCGGGC
GCATGGGCACGCTGGCGCTGGTGGCGGCCAATGCCTATGTCGTGTTCTTCAACCTGTCGT
GGGGGCCGGTGATGTGGGTGATGCTGGGCGAGATGTTCCCGAACCAGATCCGCGGTTCGG
CACTGGCGGTCGCCGGCGCAGCGCAATGGACCTCCAACTTCGTGGTCACGGTGACGTTCC
CGATGCTGCTGGCCGCGGCAGGGCTGGCGGCCACCTACGGCATCTACCTGGTGGCGGCGA
TCATCTCGGTGATTTTCGTGGTGCGGCATGTGCACGAGACCAAGGGCAAGGAACTGGAGC
AGATGGAAGGATGAGCGCCATGACATCGCAGACCTCCGTATCCCGCAGCGGCGTGCTGGT
CGCCGTGCTGACGCTGGCGTTGCTGGGCTGCCACGGCCAGGACCGGCCCGCCGCCACTGC
GGGAGCCGCCAGCGACCCGTGGCCGCAGGTCACCTGGCCACTGGCCGCGGATCCTGCGCT
GGAGAAGCGGATCACCGACCTGATGGCCGGCATGACGGTGGAGGAAAAGGTCGGCCAGCT
CGTGCAGGGCGACATTGCCAGCCTCACCCCCGATGACGTGCGGCGCTACCGCCTTGGTTC
GATCCTGGCCGGTGGCAATTCCGACCCCGGTGGCCGCTACGATGCGTCGCCAGCCGAGTG
GCTGGCGCTGGCAGACGCCTTCTACGACGCCTCCATGGACACGTCGAAAGGCGGCAAGGC
CATTCCGCTGCTGTTCGGCATTGATGCCGTGCACGGGCAGAGCAACATCATTGGCGCCAC
GTTGTTCCCGCACAACATCGGGCTGGGCGCCACGCGCAATCCGGAGCTGCTGCGGCAGAT
CGGTGGCATCACCGCGCTGGAAACCCGCGTCACCGGCATGGAGTGGACGTTCGCACCGAC
CGTTGCGGTACCCCAGGATGATCGCTGGGGCCGCAGCTACGAGGGCTACTCGGAATCGCC
CGTGGTGGTGGCCAGCTATGCCGGCGCCATGGTGGAGGGATTGCAGGGCAGGGTGGGAAC
ACCGGAGTTCCTCGATGGCCGCCATGTGATCGCCTCGGTGAAGCACTTTCTCGGTGATGG
CGGGACCACCGACGGCAAGGACCAGGGCGACACCCGCATCAGTGAGCCGGACCTGGTGCG
CATCCACGCCGCCGGATACCCGCCGGCCATCGCCGCCGGCGCGCAGACCGCGATGGCATC
GTTCAACAGCGTCAACGGTGAAAAGATGCACGGGCACCGGCACTACCTCACCGATGTGCT
CAAGGGACGCATGAACTTCGGTGGCTTCGTGGTGGGCGACTGGAATGGTCATGGCCAGGT
CAAGGGCTGCACCACCACGGACTGCCCGGCCACGATCAACGCTGGCCTGGACATGGCGAT
GGCCTCGGACAGCTGGAAAGGCTTCTACGAGACGACGCTGGCTGCGGTGAAGGACGGCCG
GATAACGCCGCAGCGCCTGGACGATGCGGTGCGCCGGATCCTGCGGGTCAAGTTCCGCCT
GGGGTTGTTCGAGGCCGGCAGGCCGTCCACGCGGGCCGTTGGCGGCCAGTTCGCACTGAT
CGGCGCGCCGGCACATCGCGCGGTGGCCCGGCAGGCCGTGCGCGAATCGCTGGTCCTGCT
GAAGAACCAGAACGGCGTCCTGCCGCTGTCGCCGAAGCAGCGGATCCTCGTGGCCGGCGA
CGGCGCCAACGATGTCGGCAAGCAGGCCGGTGGCTGGACGCTCAACTGGCAGGGCACCGG
CACCACGCGCAAGGACTTCCCCAATGCAGACTCCATCTACGAGGGCATCGCGCGCCAGGC
CAGGGCGGCCGGTGGTGAAGCCGTGCTTGCCGTTGACGGTCGCTATGCAGTGAAACCCGA
CGTGGCGGTGGTGGTGTTTGGCGAAGACCCCTATGCCGAGTTCCAGGGGGACCGACCCAC
CTTGGCCTACAAGCCGGGCAACGAAACGGATCTGGCGCTGCTCAAGCGGCTCAAGGCCGA
TGGCATACCGGTCGTCGCGGTCTTCCTGAGCGGGCGGCCGCTCTGGGTGAACCGGGAAAT
CAATGCCGCCGATGCCTTCGTGGCCGCGTGGCTGCCGGGCTCGGAAGGCGCCGGCATTGC
CGATGTACTGCTGCGCGGAAGCGATGGCCGGGTGCAGCACGATTTCAAGGGCAAGCTCAG
TTTCAGCTGGCCGCGCACCGCCACCCAGTACGCCAACAACGTCGGCCAGAAGGACTACGA
TCCGTTGTTTGCGTTCGGCTTCGGCCTGACCTACGCCGACAACGGCGACCTGGCCGCGCT
GCCGGAGGCATCGGGTGTGACCGGCAACGAGGGTGCGACCGGCGTGTTCTTCGCGCGCGG
TGATGCAGGCCCCGGCATGGCGCTGCGCCTTGAGCAGGGCGCAGGCCAGGGCCTGACCGT
GACCCGCGTGCCGGACGCATTGCCCGATGATCGGCTGAAGATCACCGGCGTGGATCATCT
GGCGCAGGAGGATGGGCGACGCCTGGCCTGGTCGGGCAAGGGCGAGGCCGTTGCTGCACT
GCAGTCGCACACGGCGCTGGACCTGCAGCGCGAATCCAACGGTGACCTGATGCTGCTGAC
CACGCTGCGCGTGGACGCTGCGCCGGAGGGTGAGGCGTGGCTGTCGGTCGGTTGCGGCGT
GGGCTGCTCGGCACGCATCGCCATCGGGCCGTCGCTGGCGGCGCTTCCACAAGGCCAGTG
GAAGCGCGTTGGCGTGCCGCTGAAGTGCCTGGCCAAGGCGGGTGCAAAGCTGGACGCGAT
CGACCGACCGTGGTCGGTGGTGACGGCCGATGCGATGACGATCTCCGTGTCACGCGTCGC
GCTGGGCGCACTGAACGAAGCCGAGGTCGCCCTTGGATGCGGCGCATGATTGCTGCCGGC
CTGACCGGCACCCTGCCGCCTACTGCGCAGGCGCAGGCATGAGGGCGGGGCCTTCGCTAC
CGGCGCGTGGGCGGTGCGGCTACCGAACCGCGTGCGATCAGCCGATGCGGCATCACATGT
TCGCGCAGCACCGTTGCGTCCCCCGCAGGACGGCGGATGGTGCGCAGCAGGATGTCGATG
GCCGCGTTGGCCATCGAGGCGATGGGCTGGTGGATCGTGGTCAGTTCCGGCCACACGGTG
GTGGCGGCCGAGGTGTCATCGAAACCCACCACCGACAGGTCGCGTGGCACTTCCAGCCCG
CGCCGATGCGCCACGGAGATGGCGGCGGCGCCCATGTCGTCGTTGCTGGCGAAAATCGCG
GTCGGTGGCCGGCGCTGGGACAGCAGCTTCTCGGCCGCGGCCAGGCCGGACCGGTAGGTG
TAGTCACCGTGCTGGACCAGGCCGGGCTCCACCGCCAGCCCGGCCTCGCGCAGGGCGGTG
ACGAAGCCGTCGTAGCGGAGCGCACTTGCGCTCAGGTCATCGCGCCCACGGATGAAACCG
ATGCGGGTGTGTCCCTGCCGGAGCAGGTGATCGGTCATTTCCCTGCCCGCACTGAAATCG
TCGATGCGGACGCAGGACAAGGCCTCGCTCAGGCGACCCGATGCGATGGCCACCACCGGA
ATGCCAGCCTTGACCAGTTCGCTTACGGCGGCCTGCGATTCGCACAGCGGCGGCGGCAGG
ATCACCCCGTCGACGCGTCCGGCGAGCGCACGCGCCGCCCTGCGTTCGGATTCGGCATCC
AGGTTGTCCCAGTAGTCGATGACCAGCTGGATGGCGGAACTGGAGGCGACGCGCAGCAGG
CCCACCAGCAGTTCGCGCAGGTAGGCGCCGCTGGGGTTGGTGTAGATCAGCGCAATGCGC
GTGTGCTGTGCAGCGGCCAGCGAACTGGCGGCAAGATTGGGCGTATAGCCCAGCTCACGC
ACGGCGCGCAGCACGCGCTCGCGGGTGACGTCGCGCACCTTGCCCTGGTTGATTACCCGC
GACACGGTCATCGGCGAAACGCCGGCAAGGGCCGCAACCTCGTCGATCGTCACGCCTGCG
GTTCTGCGGCGAACCGATTTCTTCGGCTTGTCCAATGCACGATCCCTTTGTTCTTGGTGG
CGCTGCCGTGCGGGTGCGAAGGACGATGATGCGCTGCCCCGGGCCCGGACGTAGTCTACA
AAGGCGCATGTTAACGCCGTTGTTGCGCGCTGTCGGCACGCACCTGTGGGCCCTGCTCGT
GCTGCTGGCCTGTGTTGGCGGGGCACGGGCGGAGGATGGCTATGCGCTGTGGATGCGCTA
CCAGCCGGTTGCCGCAACGGTCGCTGCCGATTACCGGCGGCAACTGGCCGAAGTGGTGGC
CCCGGATCGCACGCCAATGCAGCGCGCCACCCGCGACGAGCTTGCGCGCAGCCTCCCTGG
ATTGCTGGGAGCGGCGCCGCCAATGCGAACGGCAATCAATACCGAGCGTGCCCTGGTGCT
GGGCACGCCGCAATCTTCGACACTCGTCGCCGCGTACGGCAACGAGATCGCCACGTTGGG
CAACGAGGGGTTCCTGATCCGGCGGGTCCGGATCGAGGCGCGCGACGTGCTGCTTGTGGC
GGCACGCCAGGATGTCGGCGTGCTGTATGGCATGTTCCATCTGCTGCGGCTGATGCAGCG
TGGCACCCCACTGCAGGCGCTGGATGTGCGTGAGTCGCCGCAGGTCGCACTGCGTGTGCT
CAACCATTGGGACAACCTGGATCGTTACGTCGAGCGTGGCTATGCAGGCAGCTCGCTGTG
GGACTGGCAGACGTTGCCGCAGTGGCGTGAGCCGCGCTACACCGACTACGCCCGTGCCAA
CGCCTCGCTCGGCATCAACGGCACCGTCCTCAACAACGTCAATGCCAGTGCGCTGAGCCT
GTCGCCGGCCTATCTGGCCAAGGCCGCCGCGCTGGCCGACCTGTTCCGGCCCTATGGCAT
CCGGGTCTACCTGAGCGCGCGCTTCAGTGCGCCCATCGAGCTTGGCGGCCTGGCAACGGC
TGATCCGCTGGATCCGGCTGTGCGGCGCTGGTGGCGCGACAAGGTCGATGAGATCCATGC
GCGCATTCCGGATTTTGGCGGTTTCCTGGTCAAGGCGAATTCGGAGGGGCAACCCGGCCC
GCAGGATTACGGTCGTTCCCATGCCGACGGCGCCAACCTGCTGGCCGAGGCACTGGCGCC
CTACAACGGCGTAGTGATGTGGCGCGCCTTCGTGTACTCGCACCAGGTTCCCGAAGATCG
CGCCAAGCAGGCGTACAGCGAGTTTGTCGGGCTGGACGGTGCCTTCCGCCCCAACGTGAT
CGTGCAGGTGAAGAACGGTCCCATCGACTTCCAGCCGCGCGAGCCGTTCCATCCGCTGTT
CGGCGCCATGCCACGCACGCCGCTGATGATGGAACTGCAGATCACCAAGGAGTACCTGGG
TTTTGCGACGCACCTGGTGTACCTGGGAACGCTTTACGAAGAAGTGCTGCAGGCCGACAC
CCATGCACGTGGCGAGGGCTCCACGGTCGCCCGCGTGATCGACGGCTCGTTGGAAGGTCA
TGCACTGACCGGCATCGCCGGCGTTGCGAACATTGGCGTAGACCGCACCTGGAGCGGCTC
GCATTTCGACCAGGCCAACTGGTACGCGTTCGGGCGACTGGCATGGAATCCGCAGCAGTC
CGCGCGCGGCATTGCCGAGGACTGGGCCGCGCTGACCTTCTCGCCCGACCCGCAGGTGAC
CGGCCCGATCGTGCGGATGATGATGGACTCGCGCGAGGCGGCAGTGGACTACATGACGCC
GCTGGGCCTGCACCACCTGATGGCACGCGGCCATCACTACGGTCCCGGCCCCTGGGTGGA
CGGCGGCCCGCGTGCGGACTGGACGTCGGTCTACTACCACCGTGCAGACCGCAACGGCAT
CGGTTTTGACCGCAGCGCAAGCGGAAGCAACGCCGTGGGGCAGTACTTCCCGCCGGTTGC
CGGGGTTTATGGCGATCCGGCGCGGGTGCCCGAGTCGCTGCTGCTGTGGTTCCATCACGT
GCCGTGGGACCGCCGCATGCGCTCGGGCAGGACGCTGTGGGACGAACTGGTCGGGCGCTA
TTCGCGGGGTGTGCGCCAGGTGCAGTCGATGCAGGCGACCTGGGCGGGCCTGCGCGATCG
GATCGATCCGCAGCGGCACCAGCAGGTGGCGGCGTTCCTGCAGATCCAGCGCGAGGAAGC
GCAGTGGTGGCGCGATGCCAGTGTGGCGTACTTCCAGTCAGTCAGCGGCCGACCGCTGCC
GGCGGGAGAACGGCCACCGCCACAGCCGTTGTCGTACTACCAGGCGTTGCAGTTTCCTTT
CGCACCCGGAGATGGGCGATGAACCGGTTCGGATGGTCCGCGCGCGCGGCGGCGTTGATG
GTGCTGGCGTGGCTTGCCGCACCGGTGGCGGCCGGCGAAACGACGGGTTTGCTGCACCCG
CTGTTCCAGGACCATGCGGTCCTGCAGCGCGACCGGCCGATCACCGTCTGGGGCCAGGCA
AGCCCTGGGCAGGCGGTATCGGCCACCTTCGCGGGCCAGGCGGTGGCCACACAGGCCGAT
AGGGCAGGCCGCTGGCAGGCCATGTTCCCCGCCATCGCCGCAGGCGGCCCGTACACCCTC
GAGGCAACCGCCGGGACCCGGCGTGAGACGGCGCGGGATCTTCTGGTCGGCGACGTCTGG
TTGTGCGCGGGGCAGTCGAACATGGAGCTGCCGGTCTGGCGCTCGCTCAACGCAGCCAGC
GAGATCGCCTCGGCCACGCTGCCACGGATCCGGCTGTTCAGCGTGCCGAAGGACGCGGCC
GTGCAGGCGCAGGAGAGCTTCAAGGGTGACCCTGGATGGACGCGGGCAACGCCCGATTCG
GTGCGCGGTTTCTCTGCAGCCTGCTTCTATTTCGCCCGCGAACTGCAGCGCACGGTTACC
GTACCGATGGGGCTGATCCAGGCAGCGTGGGGCGGCTCGCGGATCGAGGCCTGGACCAGT
ACCGATGCCCTGCGCGGGCAAGGTGGCATGGACGAGGCCCTCGATATTCTCGCGCGCTCT
GCCCGTGATCCGCTGGAGGCACGCGCAGCCTGGGGCCGCCACTGGCAGCACTGGTGGGAG
ACGCGCGAAGGGGCGCTGCCGGGCGACGCACCTTGGCGCGCGGATACCGATGACCGCGCA
TGGTCGCACGCACCGGCCACACTGGGCGCATGGGAGCGGTGGAACGAGCCCGCGCTTGCC
GATTACAACGGCATGGTCTGGTATCGCACGCAGGTGGTGCTGAGCGCTGAACAGGCTGCA
CGCGGCGCGACCCTGGAGCTGGCATCGGCCGACGAGGTGGACGTGACCTGGGTGAACGGG
GTCGCCGTCGGCAGCCAGTACGGCGCCGGCCAGAGGCGCTATCCGTTGCCGAGTGGCCTG
TTGAAGGCGGGATCCAACAGCATTGCGGTCAACGTGCTGGACACCTACGGCGAAGGCGGC
CTGGCCGGCCCCTCAACGGCATACGGCCTGCAGTTCGACAACGGCGAGCGCGTGGCACTG
CAGGGCCTGTGGAAATACCGGGTGGCGGCGGGCCAGCAGGCGCCGCCTTTCGCGCCATGG
CAGGCCGCCACCGGGCTGTCGACGCTGTACAACGGGATGATCGCACCGCTCGGGGGCTTC
GGGCTGCGCGGCATGCTCTGGTATCAAGGTGAATCGAACACCAGCGATGGTGCGGCGTAT
GCGATGCGGTTGCGTGCGCTGCGCGGGGACTGGCGGCGGCAGTTCGGTGCGCGCACGCCA
CTGCTGCTGGTGCAGCTGGCCGGCTACGGCCAGCCGCCGGTTGTGCCCGCCGCCAGCGGT
TGGGCGCAGGTGCGTGAGGCGCAGCGGCGCGTCGCCGCCGAGGATGCGCGGAGCGGGCTC
GCCATTGCCATCGACATCGGCGACGCCTACGACATCCATCCGCCGAACAAGCAGGAGCTC
GGGCGCCGCCTGGCGCGCGTGGCGCGCCACGTGGTGTACGGCAAGCAGGACGTGGCGCCG
TCGGGTCCGCGAGCGGTAACGGCCGTGCGGACGCCCGCTGGCGTGGCCATTGCGTTCGAG
GATGTCGAAGGCGTGCTCACCGCGACCGGCGCGCTGCGTCCGATTGGTTTTGAACTGTGC
GGGACCAGGGGTGATACCCGCCACTGCGACTACGGCGACGCCGAACTGGATGGGCGCCGG
ATCCTGCTGCGCGGCCCGCTGTCGACGCACGCAACGCATGTCCGCTATTGCTGGGCCGAT
GGCCCGGTGTGCACGCTACGCGACCGCAGCGGGGCACCGGCAGGCCCGTTCGAACTTCCC
ATTGCCGAAGCCGAGACGCGACGATGATGACGTTGTCCAAGCAGTCCCCTCCGGTCCGCG
ACAGGGCCGGCCTGAGGTCGATGGCGCGCCACCTGCTGGCGGCGGCACTCCTGCTGTCGG
CCGCAACCAGCCCGGCCAGCGCGCCGCCGGACGCACCGCCGGTGTACTTCGACTGGTTCG
AATACCGCGGCCACGACGCGGCCTTCGACACGCCGCTGCCGGTCGGCCACTACCGCAATC
CGGTGCTGGCCGGCTTCCATGCCGATCCCAGCATCGTGAGCGCGAACGGCCGGTTCTACC
TGGTCAATTCCAGCTTCACCTATTTCCCGGGCATTCCGGTGTTCGAGAGTGCCGACCTGG
TTCACTGGAAGCAGATCGGCAACGTGATCGACCGCGCCACGCAGCTGGATTTCGACGGGC
TGAGCGTCTCGCGCGGCATCTTCGCGCCCACCATCGAATACCACGATGGGGTCTTCTACG
TGGTGACCACGGCCACCGACAGTGGTGGCAACTTCATTGCCACCGCGCGCGACCCGGCCG
GTCCGTGGTCCGATCCGCACTGGCTGCCCGGCATCGATGGCATCGATCCATCACTGTTCT
TCGATGACGACGGCAAGGTGTACCTGGTCAACAACGATGCACCGCCCGGCCCGCCGCGCT
ACGACGGGCACCGCGCCATCTGGATGCAGCAGATCGATCTGGCTGCCTTCAAGCCGGTCG
GGCCGCGCCGGGTGCTGGTCGACGCGGGCGTGGAGCCGGCGAAGAACCCGATCTGGATCG
AAGGACCCCACATCTACAAGCGCCAGGGCTGGTATTACCTGTCCGATGCCGAAGGCGGCA
CCGGGCCGCAGCACTCCCAGGTGGTGCTGCGCAGCCGCACCGTGTGGGGCCCGTATGACC
CCTACGCGGGCAATCCGATCCTGACCCAGCGCGAGCTGCCCGACGACCGACCGCTACCGA
TCACCAATGCCGGCCATGCCGACCTGGTCGAAGGCCCGGACGGTTCGTGGTGGGCGGTGT
TCCTGGCCAGCCGCAACTATCAGACGCGGCACTACAACACCGGGCGCGAGACCTATCTGC
TGCCGGTGCGCTGGCAGGACGGCTGGCCACGGATCCTGCCGGCCGACCAGCCCATCCCCT
ACGTGGTCAAGGCGCCGTCGTGGATGCAGGGCGAGGCATCCCAGGCCCCCTCGACCGGCA
ACTTCGTCGAGCGCGACAACTTCGATGGACCGAGGCTCGATCGCCAGTGGCTGCGCGTGC
GGGTGCCCAAGCACGCCTGGGCCGACCTGGCCACGCGCCCGGGAATGCTGGCCGTGCACC
CGCTTGCCGAGGATCTGGACACGCTGCGCAATCCCGCGTTCCTTGGCCGACGCCAGCAGC
ACCTGCGCTTCGAGGCGAGCGCCGCGATGAGCCGGCCGGGGCCTGGCGTGGCGGCCGGCC
TGGCGGCGTTCCAGAGCGAGGCGTACTGGTACTTCCTTGGCGTTCGCAGCCTTCCGGACG
AGCGACTTTCGCTCTTCCTGGAAGTTCGTGATGGCGGTGGCAGTACGCGCATCGTGGCGA
CCCGCGAGGTGCGGGCACCGGACGCGTTGCGCCTGAAGATCGCCGGCAACGAGGGCGACT
ACGCGTTCTCGTTCGATACCGGCGACGGGCAGGGCTGGCAACTGCTTGCAGGCAAGGTGG
ATGGCACCGTTCTGAGCACGGACCGGGCAGGCGGCTTCGTAGGCGCACTGCTGGGTCCCT
TCGCGCGCGATGAGCGCACCGGGAGAAGCAAATGAGGCTGTCGCTGTCGTCCAACGCCCG
TCGCCGCACATTGCGCCGCGGGCTCACTGTGTTCGTTCTGACCTGCATCGCGGCGGCCGC
ATCCGCAGCCGCGCCGCGGCCCTGGCTGGACGTTTCGGCCAGCTTCGAGCAACGGGCTGC
CTCACTCGTCGCGCAGATGACGCTGGATGAGAAAGCCGCGCAGATGCAGAACGCCGCGCC
GGCAATCGAACGCCTGGGTGTGCCCGCCTACGACTGGTGGAATGAGGGACTGCATGGCGT
GGCACGGGCAGGGCAGGCCACGGTCTTTCCGCAGGCGATCGGCCTGGCCGCGACCTTCGA
TGTGCCGTTGATGGGGCAGGTGGCCACGACGATCAGCGATGAGGCCCGCGCAAAGCACCA
CCAGTTCCTCCGCCAAGGCGCGCACGGCCGTTACCAGGGGCTGACCTTCTGGTCGCCGAA
CGTCAACATCTTCCGCGACCCGCGCTGGGGCCGCGGACAGGAAACCTATGGCGAGGACCC
GTACCTCACCGCGCGCATGGGCGTGGCCTTCGTACGTGGCCTGCAGGGCGACGACCCCGT
CTACCGCAAGCTGGACGCCACCGCCAAGCATCTGGCCGTGCACAGCGGGCCGGAGGCCGA
CCGCCATCACTTCGATGCACGGCCCAGCCGGCGCGACCTGTATGACACCTACCTGCCGGC
ATTCGAGGCGCTGGTCAAGGAGGGCGACGTCGATGCTGTGATGGGCGCCTACAACCGCGT
GTACGGCGAGTCCGCCAGTGCCAGCCGTTTCCTGCTGCGCGATGTGCTGCGACGCGACTG
GGGCTTCAAGGGCTACGTGGTCTCGGACTGCTGGGCCATCGTCGACATCTGGAAGCACCA
CCATATCGTGACCACGCGCGAAGCCGCTGCGGCGCTGGCGGTCAGGAATGGCACCGAGCT
GGAATGCGGCCAGGAGTACGCCACGCTTCCGTCGGCCGTGCGTCAGGGTTTGATCAGCGA
AGCGGAGATCGACGATGCGGTGACCCGTCTGTTCACCGCACGGATGCGCCTGGGCATGTT
CGACCCGCCGGAGCGGGTGCGCTGGGCGCGCATTCCGGCCTCGGTGAACCAGGCCCCGGC
CCATGATGCGCTGGCGCTCAAGGCCGCGCAGGCGTCGCTGGTGCTGCTGAAGAACGACGG
CATCCTGCCGCTGTCACGCGACATCAAGCGCATTGCCGTGGTCGGACCCACTGCCGACGA
CACCATGGCGCTGCTCGGCAACTACTTCGGCACACCGGCCGCGCCGGTCACGATCCTGCA
GGGCATACGCGAGGCGGCCAAGGGCGTCGAGGTTCGCTATGCCCGCGGCGTGGACCTGGT
GGAGGGCCGCGACGATCCCGGTGCCACGCCGTTGATCGAGCCGACCTTCCTGCGGCCTTC
GGCGGACTCGCCCGAGCGTGGCCTGCGTGGCGAGTACTTCCGCACGCCCGACCTGTCCGG
TACGCCGTCCCTGGTGCGTACCGACGCGCAGATCGGCTTCCGCTGGGACCGCGGCTCGCC
GACCGACAACCTGCTGGCACGCGGCGAAGCGGCACCGGGGCAGGGGATCCCGAACGACCG
CTTCAGCATCCGCTGGAGCGGCCAACTGCTGCCACCCGTGTCCGGCCGCTACCGGCTGGA
GGTGGCCGGCGATGATGGCTACCGCCTGTACCTGGACGGCAAGCGCGTGATCGATCACTG
GGTGAACACAGATCGCCTGCATGCCGAGGGCATCGAACTGGAGCTGCAGGCCGGGCGTGC
CTACGCGCTGACGCTGGAGTACTACGACGACGAGCGCGATGCCGGCGTGCGCCTGGGCTG
GCGCATGCCCGGCGCCAAGGCGCCGTTCGATGAAGCGCTCGATGCCGCACGCGAAGCCGA
TGTGGTGGTGTTCGTCGGCGGCCTTACCGGCGATGTCGAAGGCGAGGAAATGACGGTCAA
CTATCCGGGCTTTGCCGGTGGCGACCGTACCGACCTGCGGTTGCCCGCGCCGCAGCGCAC
CCTGCTGGAGGCCCTGCACGCTACCGGCAAGCCGGTGGTGATGGTGCTCACCGGCGGCTC
GGCCATTGCCGTGGACTGGGCGCAGTCGCATCTGCCGGCGATCCTGATGAGCTGGTACCC
CGGGCAGCGCGGCGGCACCGCCGTCGGCCAGGCGCTGTTCGGCGACGTCAATCCCGCCGG
CCGGTTGCCAGTGACGTTCTACAAGGCCAGCGAAGCGTTGCCGGCATTCGACGACTACGC
CATGGAGGGCCGAACCTATCGCTACTTCCGCGGCACGCCGCTTTATCCGTTCGGTCACGG
CCTGTCGTACACGCGGTTCGACTATGGAACGCTCCGCCTCGATGCAGACAGCCTCCGCGC
CGATGGCCGCCTGGGCGTGGCGGTCGATGTGACCAACGCAGGCACGCGCAGCGGTGACGA
AGTGGTGCAGCTGTACGTGCGGCGCGAGCACGCTGGCAGCGGCGATGCCGTGCAGGAGCT
GCGTGGCTTCCAGCGGATCCATCTGGCCCCGGGCGAACACCGCACGGTGACGTTCACCCT
GGAGGCAGCGCAGGCCCTGCGCCACTATGACGAAGCGCGCGCCGCGTATGAGGTGCGGCC
CGGTGCCTACGAGGTCAGGGTGGGGGCGTCCAGTGCCGATGCACGCGCGCAGGGCAGGTT
CACGGTGGTGTCCGCGCATGACTGATCGCTCTCGCCGGCATCGATTTCCCTCCGCCCAGA
TCCCTTTTCCAGGACGTCCGCTGCATGGCAAGCACTGAACACGCGCTATCGGTACGCGAG
AAGCTCGGCTACAGCCTGGGCGATCTCGCCGCCAACCTGATCTTCCAGACCCTGATCACC
TACCTGGCGTTCTTCTACACCGACGTCTACCGCCTGCCAGCTGCGACCGCGGCCACGATC
ATCTTCGTGGTGGGCCTGCTGGGTGCGTTCGTGTTCACGCCGTTGATCGGCATCGCGGCT
GACCGGACGACCACCCGTTGGGGCCGCTTCCGGCCGTGGATCCTGTGGACGGCCATTCCT
TTTGGCGTACTGTCCCTGCTGGCGTTCAGCACGCCGGACCTGGGCGAGCGCGGAAAGGTG
ATCTATGCACTGGCCACCTACGCGCTGCTGGTGTGCGTGTACGCAGCGAACAACCTGCCG
TACTCGGCGCTGAGCGGCGTGCTGACCGGCAGCATGGCCCAGCGCAACAGCCTTTCGGCC
TACCGCTTCGTGGCCGTGATGATCGCGCAGTTCATCATCCAGGTGCTGCTGATGCCGCTG
GTGCTGATCCTGGGTGACGGCGACCGGGTGCGCGGCTTCGAGCAGGTCATGACCGCATTC
GCCATCATCGGCACGGCGTTCTTCCTGATCACGTTCGCCACCACCCGCGAACGCATCGTG
CCGACGCGCGAACAGACCGGCGGCATAGTGCAGGACCTGTCGGACCTGCTGCACAACCGC
CCGTGGCAGGTGATGCTGGCCCTGACCGTGCTGGTGTTCATCAACCTGGCATTGAAAGGC
GGTACCTACATCTATTACTTCCAGTACTACATGAGTGAAGCGGCGCTGGCCGGCTTCCTT
GAAAACTCGGGGTTCAACGGCCTGGTCAGCGCGTTGAATGCTGCGCTGGCCAGCGCCGGC
TTCGCGGCGTTCACCTGGCCGAAGGACGCGGCCACCTCGGCGTTCAGCCTGTTCAACGCG
TGCGGCATCCTCTGCATGATCCTGGGTATCGGCGCATCGCGACGGTTGGCGGACCGCTTC
GGCAAGCGCGACGTCTTCGGTGGCGCCCTGTTTGTCTCGACCCTGTTCCTGCTTGCCTTC
TACCTGTTTCCACCCACGGCGGTGGCGGTGGCGTTCGGCGCCTTCATGCTGCATGGCTTC
TGCTACGGCATCACCATCCCGTTGCTGTGGGCGATGATCGCCGACGTCGCGGACTACTCG
GAGTGGAAGAACCATCGGCGGGCAACCGCGATCATCTTCTCGGCGATGCTGTGCGGGCTG
AAGATCGGCCTCAGCGTGGGCGGCGCGCTGGTCGCCGCGATCCTCGCCCACTACGGCTAC
CAGGCCGGCCTGGCGCAGCAGCCTGAGGCCGTGGTGCAGGGCATCCGCCTGACCGTAAGC
GTCTACTGCTCCCTTCCTTTCCTGCTCGCCGTGGCGCTGCTGGTCTTCTACAGGATCGAC
AAGCGCACCGAAACCCGCATCGAGCAGGACCTCCACCTGCGTCGCCGTTCCGCCGACGCC
TCCGTGTAACTCCAAGATGACGACCATGATCGACCTCTCTGCCGGCGAAGACGGCCAGGC
CAGCGAAGCCCGTCTTGCGCAGCTCACCGCGCACGCCATTTCGCAACCGCTGGTGACCCA
CATCTATACCGCCGACCCTTCGGCGCATGTGTTCGAGGGGCGCCTGTACATCTATCCGTC
GCACGACATCGACGGCGGCCAGCCATTCGACGACGAAGGTGGCCACTTCGGCATGCAGGA
TTATCATGTGCTGAAGATGGATACGCCCGACGGCACGGCCGTCGATTGCGGCATGGCGTT
GCATGTGCGCGACGTGCCCTGGGCCCGGAAACAGATGTGGGCCCCCGATGCCGCCTGCCG
TGATGGCCGCTACTACCTCTACTTCCCGGCCAAGGATGCCGAGGGCCGGTTCCGCATCGG
CGTGGCGATCGGTGCGCGGCCGGAGGGCCCGTTCGTGCCCCAGCCGGAGCCGATCAAGGG
TGCGTACTCGATCGACCCGGCCGTGTTCGAAGACGAGGATGGCAGCCACTACCTGTACTT
CGGCGGCATATGGGGCGGGCAGCTGCAGAAATATCGTGACAACCAGTACAGCGAGGCCCA
CGAGGAGCCCGAGGGCAGCGCACCGGCGCTGGGCCCGCGCGTGGGCCGCCTGGATGCCGG
CATGACCGAGCTGGCCGAACCCATCCGCGAAGTGCAGATCCTGGATGAGCATGGCCAGCC
GCTGCGCGCGGACGACCATGCGCGCCGCTTCTTCGAAGGTCCGTGGCTGCACAGGTACCA
GGGTCGCTACTACCTGTCGTACTCCACTGGCAACACCCACCAGCTGTGCTACGCCATCGG
CGACAGCCCGTATGGACCGTTCACCTACGCTGGCGTGATCCTCACCCCCGTGGTCGGTTG
GACCACCCACCACTCCATCTGCCAGTTCGAAGGACAGTGGTACCTGTTCTATCACGATGC
ACTGATGTCCGGCGGCATCACCCACCTGCGCTCGGCCAAGTGCACGCCGCTGCACATGGA
GCCGGACGGAAGCATCCGCACGATCAACCCGTATGGGGCCTGAGCGGATGCTGCCGGTGG
ATGATGCGCTGGCTCCGCTGCCAGCCGGCGAGCTGCACTGGCTGAGGTGCGGCGAACTGG
AGGTTGCGTTCGCCGCAGGGGCGGGCGGGCGCGTGGCGCACCTGCGCTACCAGGGCGTGG
AATGGCTGGTGGATGCGCAGCAGGCAGGCCCGGCGGCGATCGCGTGGGGCTGCTACCCGA
TGGTGCCGTGGGCCGGGCGCATCCGCCGTGGACAGTTCCATTTTGACGGCAGGCCGCATC
GGCTGCCGCTCAACTTCGACGGGCACGCCATCCATGGGGTGGGTTTCTCGCGACCCTGGC
GGATCGACCGCTTGGACGCGGCGGCAGCCCGGTTGTCGCTGGAGCTGCCGAGCGACGGCT
ACTGGCCTTTCGGTGGCGCTGCCGTGCTGGACCTGCAGTTGCAGGCTCACAGCCTGCAGA
TGGACCTCTCGGTCCAGGCCGGCGGCCAGGCGATGCCGGCGGTGCTGGGCTGGCACCCCT
GGTTCCGGAAGCCGGAACGACTGCTTTTCAGTCCTCGCTCGATGTATCCGCGGGACAGGG
AAGGTATTGCCACGCTGCCCCGCGTGGAGCCCACCACCGGCCCCTGGGATGACTGCTTCA
TCGCCGACGGTGACGTCACGCTGATACGCGAAGGCCAGCACCTGCGGCTGAGGTCGGACC
ACGACCACTGGGTGGTCTACGATGGTACGCCGCACGCCACCTGTGTCGAGCCGCAGAGCG
GCCCGCCAGATGGCTACACCCTGGCACCGCACCGGCTGGAGCCCGGCCAGCGCCTCGCGT
TGACATTCGAACTGGCGTGGGCGGCGGACAGCACCTGAAACCCCGGCCAGGGCAGGCGAT
CACCCGGGTGCCGGGCGGTCGGTACGCCGCCTGGACCGGCCGTGGACCCGGTGCCTGACA
CGGGCCGCGCCCCAGGACCACCTGACATTTCCTACAGGTTCCAGTCGATCCGCATGCCCG
CGATCAGCGCATCCGGCAGGTCGTGCTGGCGTGCGGGCTCATTGAACTGGTCGGGGTGCA
CGATGTAGTGCAGGTTCGGTGCAACACGAAGCTGCGGGGTGAGCTGGATGCCGTAGCTCA
GCTCCATCATCACCTGGCTCCCGTGCGGGGTGCCGCTGCCACCGGCGGCGGCGCGGGCGA
GGTGCAGGTCTTCCAGCGCGATGCTGCTGTACTTCTGCTGGGTCACGACGAAAGCGATGC
TGTCCTGCGGCCGCCGGGCGAACGTGCCTTTCTGCACCAGCCCGGCCTGCAGGAAATGAT
CCTCGATCAACTGGCCGGAGGTGCCCTTGAGCGCCGCACCGAAAAGGGTCAGGCCGCGGC
CGGCACCATCACTGGTGAGTTGCTGCTCGAAGCGGGCGAACGCACCGGAGCGACCGTGAC
GCGTCGCGTACTCCTGGCCACTGAGCAGCGCGGGAATGCCGTTGGCATCGCGCAGCGGAT
CGCGATAGGTCGAGTTGTCCTGCCAACCACCGAGTTCGTAGCGGGCTTTCAGTCGTGCCG
AAGCAGGGCTGCGCCAGCCGATCGTGTAGGGCACGATCCAGCCGGTGGCCTGGTTCGTAT
TCCACTTCAGGCCATGCTGGCCATCCTCGGCCTGGCTGGGATCAACCTGGTAGGCGCCGA
CGCGGACATAGACATCGGGCGTCACCCAGGCCGTGGCATCGGCCATCCAGCTCGATACCG
GCCACCAGGTGAAACTGCTGGTGCGGAATACGTAGGTCGGGTTGCCACAGGCCGAGTTGC
CCTGGAAGTACTGGCACAGGTCCGAACCCAGGTGGTGGATGTTGGCGACGCTGCGCCCTG
CTTCCAGCACCAACCGGTCGTTGAACAACTTCTGTTCGAGGGTCAGGTTGGCCAGGCGCG
TGCCCTGGCCGCCGTAGATTTCCTGCACCGAGGTGCTGTTGCCTGTACTGCTGTTGGCGA
GATTGGTGCCATGGCGGTTGATGCCGTAGGCCTTGACCGTCGCACCTCGCCAGCCAAACG
CCGCGTCCAGGTCCACGTCGGCACCGAACATCAGCTGGCCGGCATAGGCCGTGCCGCTGC
GCTTGCCACCGTCGAGCGTGGCGGCCGCTTCGCCGGTGTAGGCGAGCTTCGGAGCGAAGA
CGTCGCTCGCGTCGGCGGCTGCGGCCAGTGATGGCAGGGCCAGCAGGATCACTGTCGGCA
GCAGGCGGCGGGAAGGGGAGGTCATGGGCGGGTTCCTTTTACAGGGTGGGAGCCGTGACC
GGCTTCTTGAGCACGCGCAGCGCGACCGCAGTGACGGCCACGCCGGCCACGAGTGCCAGC
AGGTAGATGCCAAGGTGGGTGACTGCGTTCGGGATCGGCAGCACGAACACGCCGCCATGC
GGCACCTTCAGTTCGACGCCTGCGGCCATCGAGATCGCACCGGCCACGGCAGAACCAAGG
ATCAGCGCCGGAATGGTGCGCAGCGGATCACGCGCGGCATAGGGGATCGCGCCTTCGGTC
ACGAAACTGAGGCCAAGCACGCCAGCGGCACCGGCCGTGCCACGCTCCTCGGCAGTGAAG
CGGCTACTGAACAGCCATGTCGCCAGTGCGATACCCAGCGGCGGCGTCATGCCGCCGATC
ATCGTCGCCGCCATCGGCGTGTAGACCTGGCTGGAAATCAATGCGGTGGAGAAGGCGTAG
GACGCCTTGTTGACGGGTCCGCCCATGTCCACCGCCATCATGCCGCCCAGCAGCAGGCCA
AGCAGGATCGCGCTGCTGCCTTGCATGCCGCGCAGCCAGTCGGTCAGCCAGGCCAGCAGC
CCAGCCACCGGCGTACCGATTACATACATCATCAACAGGCCGACCAGCAGCGTGCCCAGC
ACCGGCAGGATCAGCACCGGCTTGAGGCCTTCCAGGCTGCGCGGCAGGCGCAGCGCACGG
TTGATCCAATGCACGCCGTAGCCGGCGATGAAACCGGCCAGGATGCCGCCGATGAAGCCC
GCATCCATGTTGACTGCCACCAATCCCCCGATCATGCCCGGGGCGATGCCCGGGCGATCG
GCGATGGAGTAGGCGATGTAGCCGGCCAGTGCCGGCACCATCAGCATGAAGCCGGACTTG
GCGCCGATCTGGAACAGCGACCAGGCCAGCGTGCCCTTGTGTGCATCGTCGAAGGCATAG
ATGCCGCCGAGCGCGAACGCCAGTGCGATCAGCAGGCCGCCGGCAGTGACGAACGGCAGC
ATGAACGACACGCCGGTCATCAGGTGCTTGTAGGGGCCGGCGACCCTGGCCTTCTCGGTG
GTGCGACCTGAAGCCACCGTGCCGGTCTGCACGCCAGCCTCGGCCAGCGCCTTGCGGATC
AGGTTCTGGCCGTCATTGATCGCCGGCTTGGTGCCGCTCTTGAACAGGCGTTTGCCAGCA
AAGCGCGACAGATCGACTTCGCGGTCGGCGGCGATCAGCACCAGGTCGGCGGCAGCGATT
TCGCCGTCGCTCAACGCATCCTGCGCGCCGACCGAGCCCTGGGTTTCCACCCGGATCGCG
TGGCCCAGTGCCTTGGCCGCCTGCTGCAGGCCTTCGGCCGCCATGAACGTGTGGGCGATG
CCAGTCGGGCAGGAGGTGACGGCGACGATGCGCTTGCCCGCGTCATCCCTGGAAGGGAGT
GCCGATGCTGCGGCGAGCTGCGCCAGCACGGCGAGCGGGTCGTCCAGCACTTCACCGAGG
CCGGCGCGCACGATCTGGGCATTGCCGAAGCGGGCGCTGTCCGCCTCGCCGTCACCCACC
AGCAGCAGCTGCGTTGCGGCGGCAGCCTGCGCGTCGGACAGTGCCCCGGTCACGCCCTGA
TTGCTGCGGATTTCGATCGCCAATTCGACCCTTTGCTGGCGTGCGGCGCGGCGCAGCGCT
TCGGCGGCAAGAACGGCCTCGATGCTGCGTTCGCCAGCGGCGATGACTACGGTGGAAGCT
TGCATGGCAACTCCTGGAATTCTTCGGGTTCGTCCTTGCAGCAGGGGCCATCGGTGGCCC
AAGGCCAGCCGCAGCCCCCTCTGCAGGGGTTTCAATCCAACCGCTCGATCAGTACATCGC
CGGTCCACGCGCGCACCTGCGCCGGGTCCAGCCGTCGCGCGTCGCCACTCTCCAGCCGGC
TCATCGAGAACGCCGTGGCCAGTCGCGCACAACCGGCCAGGTCGGGGGAGGGCTCCAACA
AGGCGGCGGCGATGCCGGCGACCATGGCGTCGCCGGCACCGACCGTACTGCCCTGCGCCA
GTCGCGCCGGTCGTGCGACCAGGGCGCCGCTGCGATCAATGAACAGCGCGCCGTCGGCGC
CCATCGAGATCGCTACGAGTGCAACTCCGCGTTCGACCAGGGCCAGGCCCGCGGCGCGCA
GGGCGCTGCGATCCAGCAGCGGCGTGCCGGCCCAGGCCTCCAGTTCATGGCGGTTGGGCT
TGACCGCGTAGGGCAGTGCACCCTGTGCACCACTCAACGCCGCGGCAAGCGCGTCGCCAC
TGGTATCCAGCAGTACGCGCGCGCCGGCGGCGCGTACCTGCGCCTGCAGTTGGGCCCATG
CATCGGCTTGCAGCCCGGACGGAAGGCTGCCGGACAGCACCACCGGCAGCTCCGGCTGGA
GCAGTGCGTCGAGTCGGCGCGATACCGCGTCCAGATCGGCGTCGCACAGTGACAGGCCGG
GCAGGTTGATGTCGGTGGTCTCGCCGTTGGCATCTTCCACCAGCTTGATGTTGGTGCGGG
TACGACCCGGAATGCGCAGACACGCGTCTGCGATGCCCCGATCGGAAAACAGTGCGCTGA
ACACGCCGTCGTTGCCATCGCCGAGCACGCCCAGCGCAGTGGTCGGCACGCCCCAGTCTG
CCAGGCAGGCGGCCACGTTGATGCCTTTGCCGCCGGCGTCGTCGCGGGAACTGCGGGCGC
GATGCACGTGACCCGGTTGCAGGTTCGCCAGCCGCACGGTCTGGTCGATTGCCGGGTTCA
GGGTAATGGTGACGGCGCGGGAACTCATGCGCGCGCTCCATCGAGGGCACGCACCTGCTC
AGCGGTTTCGCAGTCCAGCGCCGTCGCAGCCAGCGTTCGCAGATCGGCCAGCGCGCTGCC
ACGCAGGCGTGCTTTCACGGCCGGGATGTCGTTCGGGGTCATCGACAGTTCGTCCACGCC
CAGGCCGGCCAACAGCAGTGCGCCGAACGGATCGCCGGCCAGCCCGCCACAGACGCCCAC
CCAGCGCCCATGCAGTCGTGCGCCTTCCACCGTGGCGCGGATCGCGCGCAGCACGGCCGG
ATGCAGGCTGTCGGCCTCGGCGGCCAGTTCCGGATTCTGGCGGTCGATCGCCAGCACGTA
CTGGGTCAGGTCGTTGGTACCGATCGAGAAGAAGTCGGCGTGGCGGGCCAGCACATCGCT
CTGCGCCGCAGCGGCCGGCACTTCGATCATGATGCCGATCGGTACCGCGGGCGCCTGCAG
TGCTGCGCGCTGGCGCTCGCAGATGGCGCGCAGTGCGACCAGCTCGCTCACCGAGGTGAT
CATCGGGAACATGATGGACAGGCGCGCGCCGTCTTTCGCCGCGCGGTACAGCGCACGCAG
CTGCGGTTCCAGCAGGTCCGGCCGGCGCAGCAGCAGGCGCGCGCCGCGCACGCCCAGGAA
CGGGTTTTCTTCATGCGGCAGCTCCAGGTGCGCCACCTGCTTGTCGCCACCGATATCGAG
CGCACGCACGATCAGTGGGCGGCCGCCGAGTGCCTTGGCCATCGCCACATACGTGGTGTA
CTGCTCATCCTCGCTGGGCGTACTGCCACGTTCAAGGAACAGGAATTCGGTGCGCATCAG
GCCGACGCCTTCCGCGCCTTGCTCCAGTGCCAGCGGCACCTGCTCGGGCAGGTTGACGTT
GGCGCCGATGTCGATGCGGTGGCCGTCCGGCGTCTGTGCCGGCTGCGCGCGTTGCGCCGC
TTCACGCTCGCGGATCTGCTGCTGTTCGGCGATCCACGCGCGCGCCGAGGCGAGGTCGGC
CTCGGACGGAGACAGGTAGAGCCGCCCGCTGCTGCCGTCGATGATCGCCTCGCGACCGGC
GCTGATCGCGAGCAGCTCGCCCCCCCCGGCGACCAGCGCCGGCAGGCCGAGGGTGCGCGA
GAGGATGGCGGTGTGCGAGGTCGGCCCGCCCTGCGCGGTGGCCAGGCCAATCACGCGGGT
AGTGTCGAGGTTGGCCGTGTCGGACGGCGACAGGTCCGCCGCGATCAGGATGCACGGGTG
CGCGGGCAGGTCGGCCAGGCCGCCACCGGCGGCCGACGGATCAAGCTGCGCCAGCACTCG
GCGGCCAACGTCACGCAGGTCGGCGGCGCGCCCGGCCAGCACCGAGTTGCCCAGCGCGGC
CAGGCCCGAGGCGATGTGTTCGATGGCCTGGTGCCAGGACCATGCGACGCCATGGCCTTC
GACCATCAGCTGGCAGGTACGGGTAATCAGGTCGGTGTCGTCCAACAGCGCGGCATGGGC
CTTGAAGATGGCGGCGTCCGAGGCGCCAAGCCGGCGCTGGGTGTCATCCTGCAGCGCGGC
CAACTGCTGGCGGGTACGTGCGAGCGCGTCCTGCAGACGCGCCCCGCCTTCGCCGAGCGG
GGCCGGGTGATCGGCGACCTCGGCCTGCGTGCTGGCCAATACATGCACCGGGCCGATTGC
CAGCCCAGGGCTGGCACCGATGCCGACGATGGCAGCCTGTGCCTCGGGCGGATTCCAGCC
TGCCACCGGCGTGGCCTTGCGTTGTGCTGCGCGTTCGGCGTCGGCCTTTTCCTGTCCCAC
CAGGTCCTCCATGACCCTGCGCAGCGCGGTCAGCAGGGCAGGGGCATCCGCCCCATCGGC
AGACACGCTGACGGCATCGCCATGACGCAGGCCAAGTTGCAGCAGCGCGACCAGACTCTT
GGCGTCCGCTGCCTGGTCGCCGGCACGCACCTGGGCGCGGGCCGCAAAGCGGCGCGCCGT
CTCTGCCCAGCGCGTGGCCGGGCGCGCGTGCAGGCCGCTGGGGTAGGCAATGGTCCAGTC
AAAGCGCTCGGCCAGATCGGTGGCCGGTACCTGGGTGGTCGTGATCGCAATGTCGCCGGT
CAGCGCGTTGACGATCTCACCCGCATCGGTGGTCGCAAACAGGCGCTGCAGCGTTGCCTC
ATCCTGGATCAGCCGGGTCAGGCGGCGCAGCAGGGTAATGTGGGTATCGGACTGGGCAGC
GATGCCAACCACCAGACGGGTGACCTGCCCCGGATTCCATTCCACGCCTTCCGGCAACTG
CAGCACGGCAATGCCGTCGCGGCGCACCAGATGGCGGTCGTCGCCAAGCCCGTGCGGGAT
TGCCACGCCATGGCCAAGGAAGGTGTTGGCCAGCGCTTCGCGCCGTCCCATGCTGGCCTC
GTACCCCGGCGCCACGCAGCCGGCCGCGACCAGCATCTGCGCGACCTGGGCGATCGCATC
GGTCTTGTCCTGCGCCCGCGCGTCCAGGCGGATCAGTTCCCGGCTGACGGGGGAGGGGAA
GGTCTGGGGCGACAAAGGGCGGCTCCGGCAAAAGGATGGCTGGGCATATTGGGAACGTTC
CCACCGTCTATTTCAATGTGCACTGCACAAAATGCCAATAGCTCTTTGGCGTTAGCATTG
TCCTGAACAGCCGCCGGGCCATGGCAGGCGCACTTTTCCGGGAACGTTTCCAATGAGTAT
CAGCATCAATGACGTCGCGCGTGTAGCGGGGGTATCCAAGTCCACCGTGTCGCGGGTGCT
CGGGGGCGGCCCGGTCAGCGAAGAGGTTCGCGGCCGGGTCGAGGTGGCAATCCGCCAGAC
CGGCTATCGGCCGAACCTGCAGGCAAGGCGGCTGCGCTCCCGGCACACCGGCATCATCGG
GTTGATCGTTGCGGATATCCGCAACCCGTTCTTCACTGCGCTTATCCGTGCGGTGGAGGA
GGTCGCCTATCGCGAAGGCCTGCGCGTCACGCTCTGCAACACCGACGAAGACCCCGAGCG
CGAGGCGCTGTACCTGCAGTTGATGCACGAGGAGCGCATCAGTGGACTGATCTTTGCGCC
CACACGGACCACGGTGGGGCGGCTGGAACGGCTCACGCTGGACTTCCCGACGGTACTGGT
GGACCGCGCCGCGGCCAGCGGGTCGATCGACAGCGTGGTGCTGGACAATCCCGCGGCGAT
GGGCGCGCTGGTCGAGCATCTCGTCGAGCGTGGCTATCGCCGCATCGGCGGCCTGTTCGG
CAGCACCAGCACCACGGCGGCCGAGCGCCGCGACGGCTATCTTGCTGCGATGCGCACGCA
CGGATTGGAGCCGGATTACCGTGAAGTCGAGCCAACGGCCGAGGCCGCCATCGCAACGGT
CGACCAATGGCTGGCCGGCCCTTCGCGTCCCGACGCGCTGGTCACCAGCAACAGCCTGCT
GCTCATGGGTGCATTGAAGGCGGCACGCAGCGCCGGTCTCGCCATTCCAGGAGAGCTGGC
GCTGGCAGGGTTCGACAACGAGCGCTGGACCGAGCTGGTCGAACCTGGCATTACCGTGGT
CGAGCAGCCGGTTGAAGACATGGGGCGCGCTGCGATGTCGCTGTTGCTGGAACGCCTGCG
CATGCCGGAGCTGCCCGTGCGCAGGCTGGTGATGACGGGAAGGTGCGTGGTGAGAGGGTC
GACGGCTGGGCGATAGTCCGGCACCGGCCTGCGGCAGCCGCCAGATGTTGGCGGGTCATG
CGTTGTCTGCTACAAGCCAACTGTACGCAGACACAGTGGAGGATCGCCTTGTCAGAGCCC
TATTCAGCACTGCTCCGCCTGAAGATTTCCCACCACGATCTTTCCAGATGGCTGGCAGCG
CCCGTGCCTTCATCATCCCGTTGGTCCGACTGGCGAGGCATCTCCGGGCAGTGGCGCATG
GAAAACGGTCAATACCTTGCCTCGTGCAGCGACGAGGCGTTGGACCACCTGCTCGCGGAT
TGCCAGGCGCTGTTGGCCCGCTACCCCGACAATCGCGCCGCATTGAAGGCTTTCCTTGCC
TCTGCACAGGCCGGGAATATCCAGATTGCCGCCTATGACCGCACTGCTACGCACTTTGTC
GCAGGATCGCTGACGTATTCGGAGAGCCTTTACGATCTCATCGCGTTTCTTGCCGTGGCA
CGAGGCGCCGCCGACTTCCTGAAGGGGGGCGACGAAGGCGTGGCACTGATCCACGACTAT
CTCTGGGCCGAGGAAGGTGAGCAGGAGACGGTTGCTGCGATTGGGCTGGCCGGCCCCGGG
GAATCCGGATTCCTGTCATCCGCAGACCTGGATGCCGCCACCGAGCCCTTCGAAACATTG
GTGGAGGCCATGCTGGAAGCCGAGGACGACCCGGAGTTTCGTCCGCGCAACCAGCTTGAT
CGGCTTTGACCTCTGCCGCGTGGCATCCATGAAAGCAACAGCCAGGGCCCCGAAATGAAA
GGACATCACACTCCCAACGCGCGCCACCGCATGCCTCGGCTCCTCGCACTTGGCCTCTGT
GCGCTGGCTGGGTCCGCCGTGGCCGGAACAACGCAGCCGGCACGGACCTGGCTTGTCAGC
GGCACGGAACTCATTACCCTCCTGCAGGGGAAAGGCGATGACGGGTTCTGCGACGGCGAA
CAGTGCCGGAGCCTGTCCAGCGCTCGCGCCAGCGGCTATATCCTGGGCGTCGCCGATGCC
AGCCGCGGACAGTGGTGCGGGCAGCGCCAGATCCTTCCGCATGAACTGGTCGACCATGTG
TCTTCCCATCTCCGGCAACTGCCCCGCGAGCGATTGCAGCAGGATGCGTCGCCACTGGTT
GTCGAAGGGCTGCGCACGGCGTTTCCCTGTGGTCGCGGCACACCACGTGGCAACAGTGCC
GAGCCCGGCAATGACCAATGAAGCACGCCGCGCCCGCTTGGCGACGATGCGGACGTCCTA
CACCCTCGCGACACGGTGCATTCACGGCCACCGACGTTCGCGCTTGCCACACTGCATGTT
CCTTCCACAGCACGAGGTGCCCCATGGCTACCTGTGATGTCTGCGGCAACAACTACGACA
AGAGCTTTACCCTGCAGCAGGGCGGGCGCAGCGGCACGTTCGATTCGTTCGAGTGCGCGA
TCCACGCATTCGCACCCCGCTGCGCACACTGCAAATGCGCGGTCATTGGGCATGGCGTTG
AAGGAAATGGCCAGATCTTCTGCTGTGCACATTGCGCCGGTCATGCCGGCGTACAGGGTA
TAGCCGACCGGGCCTGAGCTGCCTTCAGCGCCCTCCTGCTTCCTGCCCAGAGACAAGCGA
AGAAAGCCGCGCGATCCGGGCTGCACCCGAATCAGCCAGCAGCGCCAGTGCGCGCCGCTT
CCGGGATGGCAGCCCCGCCACGACCTCCGATGCCAGCACGACGTCGAACTCTCTGGCGTT
GGCATCCAGCGCGGTGGCCAGAACGCACGAATCGGCCGTCATGCCACTCAGGCACAGGCG
GCGCACGCCCAGTTTGGCCAGCAGAATCGGCAAGGGACTGGCCAGGAACGCCGAGTGCTT
GGGCTTGAGCACGAAGTAATGACCGGGCAAGGGCGAGAGAAGGCTGGCAATTCGTCCCGC
CGGACCGCCGTCGCGCCGGCACTGTTCCACCTGCTGGCGGAAATCGCGCTTCCAATCCGA
GAAATTGTCATTGGCGTAGATGACCGGCCACCCGCGTTCGTCGAAGTGATCCCTCAGGCG
CCGGATCTGCCGGGCCGCCCGCTCTGCCGCGGGCGCCAGCTCCTGCGCGCCCGGGAAATC
GAAACGGCTGAACATGTCGATGATCAGCAAGGCCGTCGACGGATCATCTGCCATGGTTCA
ATCTCCTGTCTGGGTATGCGGCGCCTCGACCGGCTTGGACTGCGGCGAATCTTTCTGGCG
CAGGAAGATCGTCAGCACCACCAGAGACAGCACGGCCAGGAACTCGCTTTGCCAGTTCTG
CATGGATTCGAACCAGAATGTGCTGCTGGCGAGGTGCTCCACAAAGCCTGGCGGCGGCAA
TCCCTTCAACTGCTGTTCGGCCTCCTCGGCGCGCCAGCTTCCCAATGCATGCAGCGTAAA
GCTGAACAGGAACAACAGCCCGAACGCAATCGCCAACGAATGACCGTAAAGAACCTTCCA
CAGGCCACCGCGCCTGACCGGCCAGGGCGTGCGTCCGGGTTCGATGCGATTCTGTTCCTG
CGCGGGGTCCAGCGGCCGCGATTCGGCCGAACCGCGCTGGCGCAGGCTGACCGTCAGCAG
AACGTACATCCCCATCTGCAGGAATTCGCTCTCCCAGTTCTCGAACGTGGCGCTGACGAA
GTGCCCAGTAGCCAGGTAGTGCCAGAAATCGATCGGCATGCGTCCGTGCTCGACCAGTTC
CTGGTTGTGCACGTGATGCCCCGCAACTGCCTGCCCCACAATGAACGCCAACGTGAGCGC
AAGCAGCACCAGTGAGAGACCGTTGCGTTTCCACATGCAAGACCTCGTTCAGGCTGTTCC
AAAGATCGTCCATGAAGCTTGCGTGGGCAAAGGGCCATGCCTCGTGATTGCTGCGCATCC
GGAATGTGAGGCGGACTCAACGCTTCCCTGTCGGATCGGGATCAGGGCGCTCGTAGTCCT
CCGGTACCGCCTTGGGGCCATCGCCGTCGTCGGGCATGTCGTGCTCCTTCCATCTGGCTC
GATCATTGCGCCGTTTGTCCGGCGTGTGCGCCTTTGACTGATCGTCCACGTCCGTCGTTG
GATTGAAGGGCAGTTTGTCGTTCATGGGCAGCTCCTGCGGCGAGAGAGTGAAGCCTGCAC
CGCGCCGGGTTAACGCCACGACGCTGCAGAATGAACGCCGCGCACACCGGGATGTCACTG
CAGCCGGATGGCGGCCTTGCGATGCTGAAGGCCCGAGCTCCTGGAGCAGCACGATGCAGG
CATTGACCTATCACGGCCGCAGGGATGTGCGCGTCGAGACTGTGCCCGACCCGGTACTGG
CGGCGGATGACGATCTGATACTGCGGGTGACCGCCACCGCCATCTGCGGTTCAGACCTGC
ACCTCTACCGCGGCAAGATTCCTGATCTGCACGATGGCGATGTACTGGGCCACGAATTCA
TGGGCGTGGTGGAAGAGGTCGGCAGCGGCGTGACCCAGGTGAAGCCGGGCGATCGCGTGG
TGATTCCCTTCGTGATCGCCTGTGGCGAGTGTTTCCACTGCAGGCTGGCCGAATATGCCG
CATGCGAGACCACCAATCCTGGCAAGGGCGCGGCGCTGAACCAGAAAGGGCTGCTGCCGC
CAGCTGCTTTGTTCGGATACAGCCATCTGTATGGCGGCGTAGCCGGTGGCCAAGCCGAAT
TCGTACGCGTGCCGAAGGCCAACGTGGGCCCGTTGCGCATTCCGGAAGGCGTGGCCGATG
AGCAGGTGCTGTTCCTGTCTGACATTCTCCCGACCGGCTATCAGGCCGCGCTGAACGCGG
GTGTGAAGCCCGGCTCGACGGTGGCCATCTTCGGCGCCGGTCCGGTTGGGCTGATGAGCG
CGGCCTGTTGCCGGCTGCTGGGAGCAGAGACCATCTTCATGGTCGACCACCTTCGTTACC
GCCTGGACTATGCACGCCGTGCTTACGGCGTCACCCCCATCGACTTCAAGGAGATAGAAG
ACCCGGCCGATTACATCCTTGCCCAGACCAGTGGGCGGGGCGTAGACGCCTGCATCGAGG
CCGTAGGCTTCGAGGCCGAGGGCAGTGCGCTGGAGTCAGCGTTGACCGCTGTAAAGCTGG
AAGGCAGCAGTGGCGTGGCGATACGGCAATGCATCGCGGCAGCGCGCCGTGGCGGCGTGG
TCAGCATTCCAGGGGTCTATGCCGGCTTCATCCATGGTTTTCTGCTGGGTGATGCGTTCG
ACAAAGGTCTGACATTCAAGATGGGCCAGACCCATGTTCAGGGACTGATGCCGGAACTGC
TCGACGCAATCATGGAAGGAAAGCTGGATCCGGGTGACATCATCTCGCACCGGATGCGCC
TGGCCGACGCTGCGCAGGGCTACGCGATGTTCGATGCCAAGGATGACGACTGCCGCAAGA
TCGTGCTGACACCCTGAGCATGCTGCCATGAGCGCGATTGCCGCCGGTGTCTACGCACTG
TGGCTGGCTGCCGGCTGGCTGGACTTCCATTTTCACCGGCGGACCGACCTTCCACACACC
TCTGCGATGCGCGAAAGCCTGTTGCATGGGGTGCAGTTGCTGCTGATCGGCAGCGGGGTG
CTCGCATGGCTCCTGCTGGAAAACACGCTGTCGCTCGTCACGTTTCTGGCACTTCTGGTC
CTCGCGCACGCAATCGCCGGCTACTTCGACACCGTCAGCGCGGACGGCAGACGACGCATC
AGCCCGGCAGAGCAGCATGTGCACAGCGTGCTCGACGCCGCGCCGTGGGTCCTGCTGGGC
TGGGTGGGCTGGCAGGTCCACCCCCGGTGGTCGCTCGACGTGAAGCCTGCAGCATCGGGC
GTCTGGTGGCTGGTCCTGCTGCCGGCGCTGGGCGTGGTCGTGCTGCCATGGTTGTGGGAG
TTGCGGCAGTGCCTGCGCGCACGACGGCAGCGCAGGCAAGCGAGCGCGTGAGGATCATCG
CGCAGAGAATTCATGCGCCGGCTACGCCTCCCAGACAGCGATGTGACCGCTTGCGGCCTA
CGTTCGACATGTCTCTCCATTTCAGGCTCCTTCATGCAGCATGTGACGTCGCCATCCCCG
CTGGAGGGCCGCGCTCGCGAGTTAGTGGTCCAGCGGCCCGACCTGCCATTGCCCGGAAGC
GGCCGCACGCTGCGGCGGTGGCAGGCGCTGGCGGCATGGGGGGCGGAAGACCTGTGCCTG
GCCAAAGTGCTTGAGGCGCACTACGACGCCCAGGCGATCATTGCCGAACTGAACGCGCCC
GCCCTGGCTGAAGGCCAGCTACTGGCGGTCTGGGCGGCGGAAGGTCCAGCCAACACACTC
CGCTTCGATGCCCACGGCCAGCTCCATGGTGACAAGCCTTGGTGTTCCGGCAGCGCGTGG
GTGGATGCGGCATTGGTAACCGTCCGCAACGCGCAGGGCGTGTGGCTGTGCCAGGTCGCG
GCGAAACACTGGCGCACGCTTGCAGATGAGCCCTGGCCGGCCGTTGGCATGGCCGGCGTT
CCGTCCACCACGGTGCGGTTCGACGGCGCACCGATGGCGCTTCTGGGAACGCGCGATGAG
TACCTGCAGCGACCGGGTTTCTGGCACGGCGGTGCGGGCATCGCGGCAGTCTGGTTCGGC
GCGGCGGCCGCCTTGGCCGAGCGCATGCGGCCAGCCTGCAGCGAGGGGAATCGCGCGCGA
TTACTGGGTGAAGTGGACCTCGCCTTGGGCCCGGCGGCGGCGCTGCTTCGCGAAGTGGCG
GCACGCATCGACGCCGCGCCGGAATTGGCGCATCGCGAAGAGGTCGTGCGCCTGCGCTGC
GTGGTCGAGCGCGCGGCGACGCGTGTCCTGGATCTGGCGGGGCGCGCATTGGGCCCGGCG
CCGATGTGCCTGGAGGATGCCCACGCCCGTCGCTGCGCGGACCTGACCGTGTTCCTTCGG
CAGAACCACGCAGATCGCGATTGGGAATGGCTGGGCGGCCAGCGGGCGAGCCAGGAGGCG
ACATGGGCGCTGTAGCCAGGACACCCCTGCAGGGGGAAGGAACGCAGGAGCAGGCATGGC
TGCGCTGCGATTGGCTGTGGCAGCGGCCGGCAACATCGGCCAATGCCCTGTGCGCCGGCC
ATGATCGCGTCGTGGTGGTCGCACCCCATCCAGACGACGAGATCCTCGGCTGTGGTGGAC
TGCTCCGTCACGCTGCGGAGCAGGGCATGGAGGTACGCGTCGTCGCCGTGACCGATGGCG
AAGCGTGCTATCCGGACGAGCACTGGTGGACGCCAGAACGCCTGCGCTCGGCGCGACGCG
CCGAGCTTGCCGCAGCGCTGGGCGAACTCGGTATCCGGCCTGGATCCGCGTTTCATCTCG
GCATCGCCGACGGCGCGGTCAGTGCGCACGAACAGGGCCTGGAAGACTGGCTGCAGCAGC
ACCTCCAGCCGAGCGACCTGGTCCTGGCACCCTGGCGCTTTGATGGGCATCCCGATCATG
AAGCCGCAGGGCGTGCTGCCTGCAGGGCGGTGCGGACAGTGGGCTGCCGACGCCTGGAGT
ACCCGGTGTGGGGCTGGCACTGGCTTGACCCCGCCTGCGCACACATGGCGTGGGAGGTTC
CCAGGCTGATCGACATTTCAGCAGTGGCTGCCGCAAAACGAAACGCCATCGCGCACTTCC
GGACCCAGACCGGCGAGGTGCCGGAATTGAACAGCCCGCCGGTGCTGCCCGCACATGTAC
TGACCCGATTCTTCCGGAACTACGAGGTATTCCTGGCATGAGCGCGCAACCGTACTTCGA
TGAACTGCATGAGCAGGAGGATCCCTTCGGCTATCGCAGCCGATGGTATGAAGAACGCAA
GCGTGCGCTGCTGCTGGCCAGCCTGAGCCAGCGCCAGTTCATTCGGGGCTGGGAGCTGGG
ATGCTCCAACGGCGTGCTGACCGAGGCCTTGGCCGCCCGCTGCGAGCGCCTGCTGGCCAC
CGACATCAGCCCACGCGCAGCGTTCCGGGCCCGCCGCAACCTGGCCCACCTGCCGCATGT
GCAGGTCCATTGCGCCAGCCATCCCGAGCAATGGCCGCCGGGCCGCTTCGACCTGATCGT
CTGCGGGGAAATGGGCTACTACCTGGGTGCAGCAGCGCTGCGCGAGCTGCGCGCCGGCAT
CGATTCGGCCCTTCGCGACGACGGACTGCTGGTCGCCTGCCATTGGTTGCCTTCGTTCCA
TGGGCGCGCAAGTCGCACCGACGTCGTGCATCGGTGCCTTGGCCAAGGCCTGCACGAAGC
CTTCCACTATCGTGATGCGGACTTCGTGCTGCAGGGCTGGACGCGCAGCGCACTATCGCT
GGCCCGCAACGAGGGCCTGCGATGATCGGCATCCTGGTTCCGGCCCATGACGAGGCAGCC
AGCGTGGAGCGCTGCCTGCAATCGATCCGAAGGGCAGCCCTGCATCCCGGGCTGCACGGC
GAAGCAGTGCAGGTGGTGGTTGCACTGGACAGCTGCTCGGATGCCACCGCGTCCATCTGC
CAGCAGCAGCGGGTCGATACGGTGCGCCTGGAAGCACGCTGCGTCGGCGTTGCCAGGGCA
GCGGCCGCCGCTGAGCTGCTCGGACGCGGTGCGAGATGGCTGGCGAGCACCGATGCCGAC
AGCGAGGTACCTCCCGAATGGCTGGTTGCCCAGCTTGAGGGCCGGTGCGACGCCTTCTGC
GGACTGGTGGACATAGCAACCACCTCCAGGACGGAGAAGCGCCTGCGACGCGCGTTCCAG
AAACGGCAGCAGTGGGGCGACGATCATGGGCGCATCCACGGTGCCAATTTCGGCGTCTCC
GCCCAGGCCTATCTGGCGGCAGGGGGATTTGCTCCCCTGCGCTGTGGAGAGGATGTTGCA
CTGGTGAGGAGGCTGCAACGCCTCGGCGCTGACGTAAGGTGGGCCGGCGCTCCCATCGTC
ATGACCAGTGCCCGCCTGGTGGGACGCGCGACCGGAGGGTTCTCGGCCTACCTGGCCGGA
ATGGAGGGTGCGCGCCCCGCCACGGCGGCAGATCGGCGGATGGCGGTACCTGGAAGCGCC
TCGGAAACCACGCTGAATTGGGCATGATGTGATGTCTTCCCGGCTGGCGTTTACGGTTTC
GCCACGATGCCCGTCCTAGAGTGAAGCGCTGGGAGAGCAGGAGTGGCACCATGCCGAATC
GAGCCATCGCCTACGTCAGCGAGGCCGTCAGTGGATTCTCGCCGGAACGTCTGAAAGCGC
TGATGGACGATGCCGCGCGCTTCAATCGGGGCGCAGGGGTGACCGGGGTGCTGCTGTTCG
ACGGCGAACGCTTCCTGCAGTACATGGAGGGCCCTGCCGATGGACTGGATGTGGCCTTCT
CCCGTGTCGCCGTCGCCAGCAGTCACATCCACCTGATCGAACTTGCGCGGGGTCGTGTCG
GCCAGCGGCGGCTGCCGTTCTGGCCCATGCGTTGCCTGTCCGTCACTGCAGATGAGCTGC
GCGAGATCGCCTGTGCCGACTGGACCAGCTTCATCCAGCGGGCAGCGACCGGACAGGCCG
ATGCCACGGCGATGGACAAGCTGCTGCTGATTGTCGAGCCCTACGCAAAGGCCGCCTGAG
CCGGATACCTGTTACTGCAGTGTGCCGCAGGGGAGAGGATGGAGCGAGGCAGGTTGTGAA
CCGCCTCATTTGGCTCTACGGCAAGGGCAGCATCATGGAAGGGCAGGACACTTCCTGCGT
CAGAAGGAATCAACGTGCCCCTCCGCGCAATCGCTTACGCAAGTGAGGCGATACCGGGGC
TTTCCATGGACCCTGTGGACGACCTCGCCAGGGCCGCTGCCCGCTTCAACTTCGAAGCAG
GCGTGACGGGTGTGCTTCTTTACGATGGGCACCGCTTCCTCCAGTACATCGAGGGACCGG
AAGACAGCATCAACGTGGTGTACAGCCGCATCCTCGGTGCCCGCAGCCATTGCGAACTGC
TTGAGCTGGGCCGGGGCAGGGTGTCCGGCCGGTTCTTTCCCTATTGGTCGATGCGGCTGC
TCTGGACCGACCCTGCCGACATCCGCAGCGTCGCTCGTGGCAATTGGAGCGGGCTCTCCC
GCGGTGGTGCGCTGCGCCAGCTGGTAGCCCCACACCTGGCGTAATCCCAGCGTCTGCCGC
TCAATGCGTGGCAGGGGGCGCGCAGGCGTCTCCCACGACCTGCTGGACGGCTTCCTGCAA
CTGGTCGATGTGGAACGGCTTGGCCACAAAGGTTGCGCGGCGGTGGCGCAGCGGCACCAG
CTGGTCATAGACCGCAGAGACGAACAGGTAGGGAATGCCGAGTTCCGCCAGTCGATCGGC
CACCGGGAACACCACGCCATCGCGGAGCTCCACATCCAGAACCGCGCCATCGAAACGTTG
CGTATCCAGCAGCCCCAGCGCATCGAACACGCTGTAGGCGTGGGTCACCCGGCCGCCGCC
GTCTTCCAGCGCCTGTTCCATCAGTGCAGCCAGGTCGAGCTGGTCTTCAACCAGCAGCAG
GTTGCACCTGCGCTGGTCCATTTCCGATTGCATGCGCGCATGCCTGTGTTGCCTTGGGAA
CTGCAGTGTGTGCTGTATTGCATCAACGGCGCGCGTGGGCCGTGTCAGCCCAGCGCGAAG
CCGCCCCGCGCAGGTGCTCCATGCCGTCGATGCGGCGTGGAAGGCGGTGCGCCTTTTTTG
ACGGCGCGTTGGCGGCGGCCATGGATACTGCCGCCGTCCCCCAGCACTGGAGCCATGACC
ATGCCTCGATCCGCCACCGACCCCACCGCCCCCTGCGCATTGCGCGTGGAGTGCATGTCA
CTGGATTGCGGCGGCGCTGCGATCGTCGTGGAGCTGGATCGCACCCCCGAACGGGCATGG
ATGAAGTCGCTCAAGCGCGCCCTGCAGGAGGATGACGTGCTGGAGGGTGCCCAGGCCAAG
TTCGATGGCCGCTTTGTCTACGTCGTGGGCGTGGAAGGGGGCGCGCACCGTGCGCAGCAC
CGGGTGATCCAGGCGTTGAAGGCGTCCGCAGGCGCGCGCGCACCCGCAGCAAGCCCCCGT
CGCGACGCCGGCAGCGCTGTAGTGTCCGGCGCGATGCCCGCCTGAGTTCGCGGCAGGCGT
TGCCACGCAACAGCGGATGTTATGACCGCATCAGCGCCAGGTGCAGCGCGCACGCCCGCC
GGCTCACGCCGGCCGACGGGGCAGTGATTGCTGCCTCGCCACCATGGTCCCCGGAGGCGT
GTCGCCCCACTACCGGAGACCATGATGGCAGACCAGAACACCGTCCGCAGCGAGCGCCTG
CTGAAATGGCTGCAGGATGCCTACGCCATGGAGCAGGAGGCGGAGACCATGATGAAGGCC
ATGGCTTCGCGCATCCAGAACTATCCCCATCTTGCCGCACGCATCGGCCAGCACGTACTG
GAGACGCAGCAGCAGGCCGCCTCCCTGCGCGAGTGCATTGAAGCGCTCGGCGGAAGCGTG
CCCACCGCCAAGGGGCTGTTCGCGAGCATGACCGCAGCGATCCACGCTGCCGGCAACACC
TTGATGGAGGACGAGGTCGTCAAGAGCATCGGCATCTCCTTTGGCTTCGAGAACACCGAG
ATCGCCACCTACCGGGCGCTGGTGATCGCGGCCGAGCGGGCCGCTGCGCCGGATATCGCG
GCCGTGTGCGGCCAGATCCTGCAGGAAGAGATCGCCATGGCGCGCTGGCTGGAAGAGCAC
CAGGACAGCCTGGTCGGCGCCTTCCTCAACCGTGACGAAACGCCTGGCGCCCAAGCCAAG
CGTTGATCCCGGTCCCGCCTGCCATACACAGGAGACAGTCCCATGTTCTTCCACCACAGG
AAGCTGATGTACACCGTGCGCGTGCGCGAATCCAACCCGCAGCTTGCCAGCCTCATGCTG
GAACAGTTTGGCGGCCCCCAAGGCGAACTGGCGGCTGCAATGCGTTACTTCACCCAGGGA
CTCGGTGAATGCGATCCGGGCCGCAAGGACCTGCTGATGGACATTGCCACCGAAGAGATC
AGCCACCTGGAGATCATCGGCACCATCATCGCCATGCTCAACCGCGGCCCGAAGGCCATC
CAGTCCGAGGGTCTTGCCGAAGCCGAGGACATGCGGCTGCTGGGCCAGAACAGCACCAGC
CATACCGAACAGATCCTGTATGGGGGCGGCCCGGCGCTGGTCAATTCCAGCGGGGTGCCG
TGGACGGCGGCCTACGTCGATTCGATCGGGGAGCCCACCGCCGACCTGCGCTCGAACATC
GCCGCCGAAGCCCGCGCCAAGCTGGTCTACGAACGACTGATCACGGTGACCGATGATCCA
GGCATCAAGGACGCACTGCGCTTCCTGATGACGCGCGAAATCGCCCACCAGAAGTCCTTC
GAAAAGGCATTGCACAGCATCCAGCCCAACTTCCCGCCGGGCAAGCAGCCGGGTGACCCC
GCCTTTACCGACCTGTACATGGACATGTCGCAGGGCGACGGCGCCGACGACCTGCTGGGC
AGCTGGAACAGCGGCGAGCTGTGGGAGCGGGTCAGCGACCGCGAGGCCCAGGCCGCTGTG
GACGGCGGTGACGGCAGCGCCACGGTGGGCCTGGACCCACGCGAGCAGGCGGCGGTGCAG
GCCATGACCCTGCGAACGCTTTCCGATCCCGAAGCACGGCCGACAACCGGTGCCGAACTG
GGCGCCGGGCCGGGCGCCGGTGCGCTCGACCTGCCGCCACGGGAGCCTTGACGCGGGACA
GGCCGGGGCGGGCCTCCGCCCCACGTTTCGCGTGAAAAAAAGTGGGCGGACACGCTGTCC
GCCCACATGGGGTGCAACCGGTCAGTCTCGATCAACGCTGCTGGCCACCGCGGTTGTTGT
TGCCGCCACGTTCCTGCTGTTGCTGCCGAGCGCCCTGGTTGCCACCCTGGTTGCCGCCGC
CATGGCTGTTCTGGCCGCCTTCGCGGCCGATGTCGGCCATGTGCTGGCGATCCTGGCTCA
CCGCTTCGCCGCCCTTGCGACCGGCTTCGCGCGCTTCTTCAGAGCTGAATTCATGGGCGT
TGCCCGACTCATGCGCGGCGCGGCCGCCCTTGGCGGCGATCTCGCGCTGCTTGTCTTCGT
CCATCGAAGCGAAGCCGCGGTTGCTGCTGCCCTGGTTCTGGTTCTGGTTGGCCATGGAAA
GTCTCCTTGGAGTGAGCCGCCCGATTGGCGGCAGCGACCATCTTCCAGATCCGCCGCTAG
ACGGCGGTGGCACCACCGCCAACGTGATGTCATGCGCAGGCACGCGCTTCCTCATGCATT
CTCCACGAAAGCAAATCCATCGGAAGAAGACACGGCATGCCGGTCGTGGTGCTCGAGCCG
GGTGTCAACGCAGCGCGGCGTTGGCACGTACAGGTTCAACGCCGCCTCCACGCCGGTGTC
ACCGCGCGTTTGATCCGCACCGCTAAGGTAGAGCCATCTGCAACAACCCGGTGCTGTCAT
GCCTCTTCGTGCCATTGCATATGTAAGTGAAGCCACCCGAAACCTGACTGCAGAACGGCT
GCAGCAGCTTGTCGCGGATGCGATGCTGTTCAACGAGTCGGTTGATGTGACCGGCGTCCT
CCTGTTCGACGGCACGCGCTTCCTGCAATATCTCGAAGGCCCGGAGTCCGGTGTCAGCGC
GGCGTACACCCGCATCCTGGCCGCCGGCAGCCACAACGGTCTGGTCGAACTCAACCGGGG
CAGGGTGGGGCGGCGGCAGTTCCCGCACTGGCGCATGCACAGCGTGCGCGTGGATGAGCT
GGCGCTGGGAAAGATCGCGATCTCCGACTGGACCGGCTTCGTGCGCAGCGCCTCCGCGCT
CGCTCCTGGCACCAGTGCGCTTGATCGACTGCAATCGGTGGCGCAGGCGCCGCCAGGCGC
CGGCGATGGCCGGTTGCTGGAGCCGGACGGACCGGTAGCACGATGAGCGCAGGCGCCGCC
CCGGGCACGCCAGGACATGTACGGATCGGCTGCGCAGGCTGGTCGCTGTCGCGCGCGGCG
CAGGCGGCGTTCGGCGCAGGCGACAGCGTACTGCAGCGCTATGCCACCCGCCTGCCGATG
GTCGAGATCAATTCCTCGTTCTACCGCCCCCACCAGGCGGCGACCTACGCCCGGTGGGCG
GCGAGCGTGCCCGCGGGTTTCCGCTTCGCGGTGAAACTGCCGCGCGTGATCAGCCATGAA
CGCCGGCTGCGCGACGCGATGCAGCCGCTGGCGCTGTTCCTTGATGGCGTGATCGCGCTG
GGGGACAGGCTGGGGCCGCTGCTGCTCCAGCTGCCGCCCAGCCTGGCGTATGAGCCGGCA
ACCGTAAAGGCATTCCTGCACGGACTGCGCGCACGCACCTCGGTTGATGTCGCCTGCGAA
CCGCGCCACCCCAGTTGGTTCACTGCAGACGTCGATACGCTGCTGAGCGACCATGGCATC
GCACGGGTCGCGGCTGACCCGGCCCGGGTACCGGCAGCAGCTGTCCCGGGCGGTGACCGC
ACGTGGAGCTACTGGCGCTGGCACGGGCAGCCGCAGATCTATCGCAGCCCCTACAGCGAA
CAGGCGCTGGCGGGGCTGGCCCAGCACCTGCAGCGTGAAGCCGCTGCGCAGCGCCGCGCC
TGGTGCGTACTGGACAACACCGCGCTGGGCCACGCGACCGGCAACGCCCTGCACCTGCAG
GCACTGCTGCAGGAGAACGCGCATGCCTGAGGGCCCGTCCATTGTCCTGCTGCGCGAAGC
CGCCAGCCGCTTCAAGGGTCACGTCGTGCGCGGCGTCTCCGGCAACAGCCGCATCGACCT
GTCACCGCTGCAGGGACGCAGGGTCAAGGCGGTTCGCAGCTGGGGCAAGCACTTCCTGCT
GGAGTTCAGCCACCACACGCTGCGCATCCATCTGATGATGTTCGGCAGCTGGCGCATCGA
CGAACGGAAGCCAGCTCCTGCACGGGTGTCGCTGGCATTCGACAACGGGGAACTGAATTT
CTACGCGTGTTCCGTCCGACTGATCGACCAGCCGTTGGACGACGTCTACGACTGGCGGGC
GGACGTGATGAACGACGCCTGGGATCCAAAACTGGCCCGGCGCAAGCTGAAGGCACTGCC
GGACACCCTGGTCTGTGATGCGCTTCTGGACCAGACGATCTTCGCGGGCGTCGGCAATAT
CATCAAGAATGAGGTGCTGTTCCGCATCCGCGTGCATCCGGCCACGCGACTGGGCGACCT
GCCACCGCGCAAGCTCACCGCCCTGATCAACCAGGCCCGTGCCTACAGCTTCGACTTCCT
GGAATGGAAACGGCGCTTCGAATTGAAGAAGCACTGGCAGGTGCATACGCGAAAGGTGTG
CCCGCTCTGCGGTGGCCCCATCAGCAAGCTGTACATGGGTACGACGCGGCGACGCACGTT
CTTCTGCCAAAAGGATCAGGTGCTCTACCCACCCTGAGGCCGCCTTCCATGGCGGCCGAG
CGGCATGCGATTCGACTCAGGCGGCCTGCGTGGCCTTGGCATTGCCGCCGCCCTTGGCCA
GCAGGGTCAGCTTCTCATCGGTCGCCTTTTCTTCCTCCAGCGTCTCCAGCAGCAACGGCA
GGGCGTCCTTGTAGCCCAGCTGCTTGGCCAGCGCGGCGATGGTGCCGTAGGAGGCAATTT
CATAATGCTCGACCTTCTGCGCGCCACCGATCAGGGCAGCGTCGCGCACCGGCCCCTTGT
CGATGCTGTCGATCACCTCCTTGCCTTCCTCGACCAGGCCTTCCATCGCCGCGCACTTGA
TGCGCTTCAGGCGGATGCCGAGCACCTCGACCACCTGGTCGATGCGTTCGATCTGCCCCT
GGGTTTCTTCCAGGTGCGTTTCGAACGCTGCGGCCAGATCCGGATTCTCGGCCGCACGGG
CCAGGCGCGGAAGCGCCTTGGTCAGCTGCTTCTCGGCGCTGTAGATGTCCGAGAGCTCGT
GGATGAACAGATCTTCCGCCGTCTTGATAGCCATGCTGGGCTCCGCTGTGAATGGAGTGC
CCAGAGTAGGTCCCGTCCGGTTGCGATCAGGCGGGGAAGGAGTGAAGGCGGCATGTGAAT
TCCCACGCGGACCCTGCGCGCTGCCTTCACGAAGCAGCGTCTTTCGCGCATCGGCAGGAC
GCCGTGCCGGCGGCCTTCGCCATGGCTTCACAGTGGCATCGCTCAGTGCCCATGGAATGG
CCGGTACGGTCAGTTCACCCCCGATCACGCTGGAGACTCCCATGAGCGATGACAAGAACA
ACGCCGGCAGCCCGGACCGGGACCGCATCAACGTCAATGAGGATTACGAACTGCGGTACT
GGACCACGACGCTGGGCGTGTCCGCCGACGAACTTCGCGCGGCCGTCGCGGCAGTCGGGC
CCACGGCGGTTGCTGTCCGGAAGCACCTGGGCAAATAGCGCGGAGCTGGCCATGTCCCTG
GTCGAGTATCGCCGCAAGCGTCGTTTTGACCAGACCAAGGAGCCCGAGCCGGGCAAGGCG
CTGCCGAAAGGCCAGCGCGCCATTTTCGTGGTGCAGCTGCATCATGCCAGCCGCAGGCAC
TATGACTTCCGCCTGCAGGTTGGCGATGCGCTGAAGAGCTGGGCGGTGCCCAAAGGCCCC
AGTTACGACCCGAAGGTCAAGCGCATGGCGGTGGAAGTGGAAGACCACCCGGTGGACTAC
GCGGCGTTCGAGGGTGAGATTCCCAAGGGCCAGTACGGCGGCGGCCATGTCGCCCAGTTT
GACCACGGTGTATGGGCCACGCAGGGCGATCCGGAAGCCCAGCTCGCCAAGGGCCATCTG
CGCTTCGAGCTGTTCGGTACCAAGTTGAAAGGCGGCTGGCATCTGGTCCGGTCGGGAAGG
CCCGCGCGCCAGCCACAGTGGCTGCTGTTCAAGGACGACGACGAATTTGCCAGCGATATC
GAGGCAGACGATCTGCTGGGGGACGTCGCTGAAGCGCCACCGGAGGATCTGAAGCGTGCC
GGCGCTGGCAAGGCCGCGAAGAAGCGGCTGACGGCGGTACCTGCCAGACGCGCCCGGAGA
AAGAACTGGGCGAAGAAGGCCCTGGCGCTCAGCAAGGCGAAAAGGGCGGCAGCGCCGTCC
GGGCCGTTTGAGCCGCAGTTGGCCAAGCTGGGCGAAGCGCCGCCCCAGGGCGGGCAGTGG
GTGCATGAGATCAAATGGGACGGGTACCGCATCCTTGCTACGGTGGCTGAGGGCAACGTG
CAGCTGTGGTCACGGAACGCGCTGGAATGGACCGCCAAACTTCCCGAAATACGTGATGCG
ATCGCGGCCCTGGGCCTGAGGTCGGCGGCACTGGACGGCGAGCTGATCGCCGGCGCCGGC
ACCAAGGAAGACTTCAACCTGCTGCAGGCCACGCTTTCCGGCGAGAAGCAAGGCGTCCTG
ACGTATGCGCTGTTCGATCTGCTGCATCTTGATGGCGTGGATGTGGCCGATGCGCCCCTG
CTGGAGCGCAAGACCCTGCTGCAATCGGTGCTGGAGGGGCAGGGCAGCCCACTGGCCTTC
AGTTCGCATGTACAGGGGGATGGCGACCAGGCCTATCGTCTGGCCGGTGAGCAGCACTTC
GAGGGCATCATTTCCAAGCGCGCCGATCGCAGCTACCACAGCGGCCGCAGCGAGGACTGG
CGCAAGACGAAGCAGCTGGCCAGCGACGAGTTCGCGGTGGTGGGCTACACCGCACCCAAA
GGCAGCCGCACCGGCTTTGGTTCGCTGCTGCTGGCCCGGCCAGACGCAACGCATGGCTGG
CTCTACGCAGGGCGCGTCGGGTCCGGGTTCTCGGATGAACTGATTGGCGACATCAGCAAG
CGCATCAAGGGCGGCGGCGGCCGCAAGCCAACCGCGTACGTGCCCACGCAGGACACCGAT
CTGCGCGCCGCGACCTGGTTCGAACCGCGTTTCGTGGTGGAGGTCTTCTACCGCGGAATC
GGTGGGCAGCAACTGTTGCGCCAGGCGTCGCTGAAGGCGGTGCGGGCGGACAAGGATATC
GCCGACCTCGCCGATTCCGATCGCGCCGGAGCGGCCCCGGCCGCTGCGCGGTCGCAAGCG
CCCGCGCGGCGTGGGCGCCGGGTGGAAAGGGCGCCGGCAACGGATCGCGCGCCCCCCGTG
CTGTCGTCCCCAGGCAAGATCCTGTTTCCCGGCGACGGCTACACCAAGCAGGACGTGTGG
GATTACTACGCAGCAGTGATGGAGCACCTCCTGCCCGAGGTGGTGGATCGTCCGCTGTCG
ATCATCCGCTGCCCCAGTGGCACCGCAAAGCCCTGCTTCTTCCAGAAACACCATACGGCC
GGGCTGGCGCTGGTCGATTCGGTAAGGCTGAAGCAGGAAAGCGGCATCAACGCCCATTAC
CTGGTGGTGCGGGACGCAGCCAGCCTGCTGGAACTGGTGCAGTTCAACGCGTTGGAGTTC
CACCCTTGGGGCAGCCACGCCGAGGCGCCCGACAGTGCCGACCGGGTGGTGTTCGATCTG
GATCCCGGACCGGATGTGCCCTTTGCCGAAGTCAAGAAAGCGGCAACCGACATCCGGAAA
CTGCTGGCGCAGCTGGAACTGGAATCGTTCCTGCGAGTCTCCGGCGGCAAGGGCCTGCAC
GTGGTCGTGCCGCTCAACCCAGGGTGCGATTGGGACCTGACCAAGCGTTTTGCGAAGGGT
TTCGCCGATGCAATGGCACAGTCCGAACCGCAGCGGTTCCTGGCAACCGCCACCAAGAGC
CTGCGCAACAAGCGGATCTTCGTCGACTATCTGCGCAATGGGCGCGGTGCAACGGCGGTC
GCGTCCTATTCGTTGCGCGCCCGGCCGGGCGCGCCGGTGGCACTGCCGATCGCCTGGGGT
GATCTGGCGAAACTCAAGCGCGCCGACGCCTTCACGATCAAGGACGTACCCGCAAAGCTC
AGACGTCGCCGCAAGGACCCTTGGGCCGGCATCGCGGAAGTGAAGCAGAATCTCGCCCGA
TGGGCCCGGGCAGACCCGTAGGCCAGGCCCGTGCTGCGTACCGTCCGTCAGCCCGAACCC
AACTGATTCGCAGAATACACAGGGCCGGAACATATCGTCGGCGCGGTTGGCCTATGCTTG
CGATACGGAATCTGGGGGGATTCGCTACAGGAGCAGCCAATGCCGATCAGGGCAGTCGCA
TACATAAGTGAGGCGGGCCCGGCCGTTGCGGGTGACCCGTTGGGCCTGCGCAGCGGGAAG
CTGGACGACCTGGTCGATGATGCCGCGCGCTTCAACCGGAATGCCGGCGTTACCGGCGTA
CTGCTGTTCGATGGCGCCCGGTTCCTGCAGTACATGGAGGGGCCCGAAGATGGCTTGAGC
GTGGCGTACTCGCGGGTACTCGGTGCTACAAGCCACACGGGACTGATCGAACTGCAGCGC
GGCAGGGTAGGCAACCGGCGTCTCCCGTTCTGGCCGATGCGCTGGCTGCCGACGCAACCC
GAGCAGTTGAAGAGTCTTGCGCGCGCGGACTGGTCAGGGTTCGCCCAGCGGACCGGTGAC
GATGCGCCAACCGAGACGGCGATGGACGTCCTGGCCAGGTTGGTGGAACCCTATGCCGTC
GCGGCGTGATTGATCGGCCTAGCGTCCCCCATAGCGCGCCGCCCAGGGGATCTCGCCGCT
GCACGAATCGAGGTGCCCGGTGCGCATCACGCAGTACAGGCGGGCATCCGGGTCAGCACT
GGCAGCGATGTAGTCCAGCGCCTCGGCGAGCATGCGGATGAACTGCGGCTCGGGATAGAA
CGCCGCCCAGGTGGGCAGCATTTCCTCCAGTTGCGCGATCATCAGGTCGATTTCCAGGTG
CGTGCTCACTGCCTGGCCCTCCATGCAGCCACGTTAGCAATCACGCTGCAAGCAGAGGGT
CGCGGTTCGCGCAGGCGACGCTGGCATCGTGTCCATGCGGCACTCACCCCGTCTTGATCC
TCACCGCGGCAGTGCCACGCACGTGAGCATTTCCTGCACGGACACGCCACCGTCGTTTCA
CCCGGCAGGGCGTATCAGGGAAGGCTCTCCGATGAACCTGCAAGGATCCTTTTCATGGCC
GACCCGTCCCCGCGCGCCAGCTTATGGTCAGCTGATTCCGATCCGCACGGCTTCCGCCCG
CTCGCCGGGACCACGCGCGCGGACGTGCTCGTGGTCGGTGCAGGCATGACGGGCCTGTTG
ACCGCCGCCCGCTTGGCCGACAGCGGCCTGGATGTGGTAGTGGTGGATGCCGGCCCCATC
GGCGGACGCAACACGGTGATGTCAACCGGCAATCTTTACGCTCCCGTGTCCCGGCTGGCA
GACCTGATCGCGCGTTGGGGCGGTGACACGGCACGTCGTGTCGTGCAGTGGCGGCAACAC
GCGGTGCGTTCCATCGAAACACTGGTTCACCGCTACGATCTGCACTGTGGCTTCGAGCGC
GTGGCCATGCAGTACGGCGTGCAGGAGCGTTCGCGCGAGGCCACGGCGCAGTTCGAACGC
GAGCTGCAGGCCTACCAACGCGTTGGCCTGCATTGCGAGCACCGCCAATCCGGGCTGCCG
TTCACCTTGGCCCACGCTTTCCGCGTTCCCGACCAGGCGCAGTTGCATCCGGCGGCGTTC
TGCAGGGAACTGGCCCGTCATCTGGTGGGCCGCGTGCGCATCCACGACTGGACCCGGATC
ACCCGCATCGAGGCTTCAGCCGGAGTGGCGACGGCCCCTGGTGCCCGCATCCATGCCAGG
CACTTTGTGCTGGCCACCCACTCGCCAGCAGGATTCAACCTGGTGCAGGCCGAGATGGAG
GTGTACCGCGAATACGGCGTAGCGGTACCGGTGGCCAATCCGCCAGCGGCAGGCATTCAC
TGGATCGCCGACCGGCACCGCTCGCTGCGCGGGGTGCATGGCGCTGATGGCCGCGACTGG
CTGGTGCTGGTCGGGGAGACACATCGCACTGGCGAAACCCCGGCGATGGATCCGGCCCAG
CATCTGGTCGCCGACGCGCGTCGCAACTTCAGCGTGCAGGGCGAGCCGCTGTGCTGGTCC
GCGCAGCAGTTCCGGGCCGCGGATCAGCTGCCCTACATCGGCAGCAGCGCGCACGACAAT
GTATGGGTCGCTACCGGCTATGGGCCGGACGGATTGACCTGGGCGGGCGTGGCCGCGCGC
GCGATCACGGAGGGAGTCACGGGAACGACCAGCGAGATCGAGCAGCTGCTCAGCCCCATG
CGCTTTACCCCGCTGCGCTCGGCTGCAGGCTGGGCCCGCACCAACGCCACGGTTGCGCGG
CACATGGTGGGCGATCGCCTTGGAACCGCGTCGTCGCGCGCTCCCAGCGAGCTGGGCCGC
GGGTGCGGTGCGCTGCTGGACGTGGACGGAGAGCGCACCGCGATCTACCGCGATGATGAT
GGCCAGCTGCACGCAATGTCGGCGCTGTGCCCGCACCTCAAGTGCGTCGTCCAATGGAAT
GGCCATGAACGCACATGGGACTGCCCGTGCCACGGCAGCCGCTTTTCCGCCACCGGGGCC
CTGCTGGAGGGCCCCGCCAGGCAGGGCCTCGCACCGGCATCGCTGTAGGCTGCCGCCGCA
AAGGTGACCTCAGGCTTCGGCGGTTGCATCCGCTTCGCAGGGCATGCAGCGCTCCTTCTT
GGACTTGATGTCCGCCGCGGTCTTCGCCAGTGCCTCGTAGCGCTGGCGTATCTCTTCAAG
ATGGGCCGGCTCCATCGATTCCAGGTTCAGCAGCTCCTGGTTGGCGTCCTTGCTGACCCG
GATCAGCTCGTCCAGCTTGATGTGCAGCGCAGCGGTGTCAGCGTTCTGGGTATGCTGGAT
CAGGAATACCATCAGGAACGTCACGATGGTGGTGCCGGTGTTCACCACCAGCTGCCAGGT
GTCATTGAAGTGGAAGGCCGGGCCGCTGGCGGCCCAGGCGATGATCACCCCCAGTGCCGC
GACGAATGCCCCAAGACTGCCGGACAACCGCGCCGTGGCCGCCGCGACGCGTGCAAAGCC
GCGCCGGATCACTGCTCACCTCCGCCGGCCTCCTCATCCGTTCGGCGGTCTGGCAGTTTG
ACCCGCTCACCCAGGCGCGCGGCCTGCTCGTCGGGCGTCGGGGCTGCGACGAAGGGCGAG
ATCGGGTCACTGGCCGGGAACGTCTCCTGCAACGCCGCTTCATGATTGCGATGGTTATGC
AGCTTGGCCTGAAGCGGGCTGACCGGATCGGTGCGCTGTGCTTCCGGGTCCGGGTGGGGC
AGGTCTTTCTGATCGCGTTGCATGGTGAATCTCCAGGTTGGGTCCCACTGCCGTAGTGGC
GGGCCCAGCATAGGAGCCGCACTGTGAGCGGCTGCATCAAGGGTGCGGCAACGTGGCGTC
AAGCCTTCAGCCAATGCAGGTTAACAATCAGCCGTATAGCGCGGTTGGCGTCGGCCACCT
GGTGTTCCGACGCTGCACGCAATCAACATCCCCTCACTCCATTCACCTTGCAGCAGCGAC
AATAGCCGCCCGTGTGCGCATGCATGTATTCCACTCATTGGCAGCAGGATCGCGAAGATG
TCCAACACCCCCTTTGGCGAGTCGTCATGCGCTGCCGCAGCCAGCGGCTGCATCGAGGTC
CGCGGCGCACGCGAGCACAACCTGAAGAACGTCGACGTCTCCATTCCGCGCAATGCGCTG
GTGGTGTTCTCCGGGGTATCGGGTTCGGGCAAATCCTCGCTGGCGTTCGGCACGGTCTTC
GCCGAGGCCCAGCGGCGCTACTTTGAATCCGTCGCACCGTATGCGCGCCGCCTGATCGAC
CAGGCGGGCGTGCCCGACGTGGATGCCATCGACGGCCTGCCGCCGGCGGTGGCCCTGCAG
CAGCAGCGCGGTGCCAGCAACGCACGTTCATCGGTGGGCAGCGTGACCACGCTGTCCAGC
CTGGTACGCATGATGTATTCGCGTGCAGGCGCGTACCCGGCCCACCAGCCCATGCTGTAC
GCCGAGGACTTCTCGCCCAATACGCCGCAGGGGGCCTGCAGCACCTGCCATGGGTTGGGC
CACGTCTACGAAGTGACCGAAGCGCTGATGGTGCCGGACCCGTCGCTGAGCATCCGCGAG
CGCGCCATCGCCTCCTGGCCGCCGGCCTGGCATGGCCAGAACCTGCGCGACATCCTGGTC
ACGCTGGGCTACGACATCGACGTGCCGTGGAAGAAGCTGCCGAAGAAGGACCGGGAGTGG
ATCCTGTTCACCGAGGACACGCCGACCGTGCCCGTCTATGCAGGCTTCACGCCTGCCGAG
ACGCGTGCCGCACTCAAGCGCAAGCTGGAGCCCAGTTACATGGGCACCTACACCGGCGCC
CGCCGCTACGTGCTGCACACCTTCGCCAACACCCAGAGCGCGCTGATGCGCAAGCGTGTC
TCGCGCTACATGGAAGGCAAGCTGTGCCCCGCCTGCCAGGGCAAGCGACTGAAGCCCGAA
GCGCTTTCGGTCACCTTTGCCGGTGTGGACATCGGCGAGTTCATGCGGCTGCCGCTGGAT
CAACTGGCCGGGCTGCTCGAGCCCATCGCGCAGGGTGACTTCAGTGCACACAGCCACGGC
GCACGCACCCGCAGGAGTGCGACGCCCCGCGATCGCGCCAAGCGGGCAGCCACTGGCCGT
GCGACCCACGAGGGCGCGCCCGATGTGCGGCTGACCTCGGCCCTGTCGGAGGAAAAACGC
CTGGCCGCGCAGCGACTGGCGGGTGGGGTCATGGCGCGGGTACGGCAGCTGCGCGAGCTG
GGCCTGGGGTATCTCTCGCTGGATCGCGCCACGCCCACGCTGTCGGCCGGCGAACTGCAG
CGCCTGCGGCTGGCCACACAGCTCAGCTCGTTGCTGTTTGGTGTGCTGTACGTGCTCGAT
GAGCCCTCGGCCGGCCTGCATCCGGCCGACAGCCAGGCGCTGTACGACGCGCTGGACCGG
CTGCGCGATGGCGGCAACTCGGTGTTCGTCGTTGAACACGATCTGGAGCTGATGCGACGT
GCACAGTGGCTGGTGGACGTGGGACCGCAAGCGGGCGAGCACGGCGGGCGCGTTCTCTAC
AGTGGCGAGCCCGACGGCCTGCGCCGCATCGAGGACTCGCGCACCGCGCGGTACCTGTTC
GACCAGGTGCCTGCGCCTGCCAGCCGGGAACGCAGCGCCGACCGCTGGCTGGAGCTGAAG
GGCATCCACCGCCACAACCTGCAGGGCGTGGACGCGCAGCTGCCGCTGGGAGTGCTGACC
GCAGTGACCGGCATTTCCGGATCGGGCAAGTCCAGCCTGATGGCGCAGGCGCTGCCCGAG
CTGATGCTGCTGCACCTGGGGCACGAGCCCGTGGACGACAGCGCCGACAGCACGCCCGAG
GACGGGCCAACCGTGATCGAAGCGACGCGGGGCCAGCTTGCCGGAGCCGTGGACGCCATC
CAGCGCGTGGTGCAGGTGGACCAGAAACCGATCGGCCGCACGCCACGCTCCAACCTGGCC
ACCTATACCGGCCTGTTCGATCACGTGCGCAAGCTGTTCGCCGAGACCCCCGACGCGCGA
CGCCGCCGCTTCGATGCAGGTCGCTTCTCGTTCAACGTGGCCAAGGGCCGGTGCGAGACC
TGCGAAGGCGAGGGTTTCGTCAGCGTGGAACTGCTGTTCATGCCCAGTGTCTATGCGCCA
TGCCCCGCCTGCCATGGCGCCCGCTACAACGAGGCCACGCTGAAGGTGTTGTGGAACGGC
CGCAACATTGCCGAAGTCCTGCAGATGACGGTCGACCAGGCACAGGCATTTTTCGCCGGT
GAAGAAGCCATCGCGCGGCCGCTGCAGCTGCTGCAGGAGATTGGCCTGGGCTATCTCAGG
CTCGGCCAGCCGGCCACGGAGCTTTCAGGGGGCGAGGCGCAGCGCATCAAGCTGGCGACC
GAGCTGCAGCGCAGCCAACGCGGCCGCACGCTCTATGTACTGGACGAACCCACCACCGGC
CTGCATGCATTGGACGCAGACAGGCTGCTGGTGCAGTTGCAGCGGCTGGTGGACACGGGA
AACACCGTGGTGATGATCGAGCACGACATGCGGTCTGTCGCACAGGCCGACTGGGTGATT
GACGTCGGCCCGGGCGCAGGCGGCGCAGGTGGAACCATCGTGGCGAAGGGTACGCCACGC
CAGGTGGCCCGCGCCAAGGGCAGCAGGACGGCGCCGTTCCTTGCCAGGGAACTGGCGCTG
TAGCGACGTCATCCCCGGCTATCGCACTCCACCACGCCGGGCATCTGCAAGCCGTTCGCC
GATCAGGCGCCGCTCACATAGCGCGGCGCCGGCTGCGCACGCGAAAGGCCCGGTGCCATT
GCCTTGCGTGCCTGCTCGAAGGCGTCCCACTCAGCGATGTCCGGAAGCGCGGGAATGGTC
ACAAGTTCACCCTGCGCCAGCCCGGCCAGGGACGCGTCCACCATGTCTTCGGCGCTCATC
ACGATGCCCTGTGGCAGGTGCTCCACCGGCAGGCCGGAAAGGTGCCAGAAGTCGGTTGCG
GTGGCGCCCGGCAGGACGACCTGGACACGCACGCCCTTGTCGGCCAGCTCATGGTGGAGC
GACTGCGAGAACGCCAGCACGAACGCCTTGCTTCCCGCGTAGACCCCGTTGAGCAGCTCC
GGTGCCAGCGCGACGATGGAGGCGATGTTGATGATCGTGCCCCGGCCACGTGCCACAAAC
ACCGGCGCTGCAGCATAGGCCAGGCGCATCGCGGCGTTCACGTTGAGCGTGATCATGCGC
TCCATCTCGCCGATGTCCGACTGCAGCAGGGGCGCCGTAGCGCCGATACCGGCATTGTTG
ACCAGCACCTGGATATCCGCTCGGCCTTGAATGACCTTTTCAACTTCGGCACGCCCGTCG
GAGGTGGTCAGATCCGCGGCGACGATGTCCACCGTGCGGCCGGTGCTGCGGGCCAGCGCT
TCGGCCAGTTGGCGCAGGCGGTCGGCGCGTCGCGCGACCAGGATCAGGTCATGGCCGGCG
TGGGCCAGGCGATCGGCATAGATCGCCCCGATGCCGGACGATGCGCCAGTGATGAGTGCG
GTGCCGTGATGGGTAGGGTCGTTCACAGAGGTCAGTCCGAACCGGCGAACGTCGCCGGGG
TCAGGGGAAATCTAGGCCGGCTTGTACGTGTCGTAAATGTCGTATATACCTCGTTTACGG
CCACCCCTGAAAAACCGTCATGCCCAGTGTTGGATTTGTCCTGCCCGCCGGATTCCAGAC
CATGGCGATCGCCGCGGCGTCCGCCTTCGAACTGGCCAATGCCACCGAAGGCGCGCGCCT
TTACGATCTGCACATGCTGTCCGAACAGGGCGGGCTGGTGCCCAGCTCGCTTGGCATGGC
CATGCAGACAGCGCCGCTTGCGCAGCAGCCGCTGGATACCATGATCGTGGCCGGCCTGCT
GGAGCCAGCCCCGTCCAGCGGCGCGCTGATCGATCCGATCCGCCACGCGGCCGCACGCAC
GCGCAGGACCGCGTCGGTGTGCACCGGCGCGTTCCTTCTCGGCGAAGCGGGGTTGCTGGA
CGGGCGCCGCGCCACCACGCACTGGTTCCACGCACGTGCGCTCAGGCAGCGCTTTCCCGC
CGCGCAGGTGGAGGAAGACCGCATCTTCATCACCGATGGCCCGATCTGGACCTCCGCCGG
CATGAGCGCGGGGCTGGACCTGGCGCTTGGCATGATCGAGCAGGACTTCGGTGCGGATCT
GTGCAGGGCGGTGGCCCGGAAGCTGGTGATCTACCATCGGCGCGGAGGCGGGCAGTCCCA
GCATTCGGTGCTGCTCGAGCTGGATGCCCGGTCTGATCGCATCCAGAACGCGCTGACCTT
TGCACGCCGCAATCTGCGCGCCACCTTGTCGGTTGAAGAACTGGCGCAGGCCGCGCATCT
GAGCACCCGCCAGTTCAGTCGCGCGTTCCGCGAGGAAACCGGGCAATCCCCCGCCAAGGC
AGTGGAGGGCCTGCGGGTGGAGGCCGCTCGCGTGTTGATCGAGCAGAGCCGCTACACGAT
GGATGAAGTGGCGACTGAAACGGGCTTCGGTGATACCGAACGCATGCGACGTGCCTTCCT
GCGCGCCTTCGGCCAGCCGCCGCAATCGCTGCGGCGCAACGCACGGGGCGGGGCGGACTG
AGTGTTCATGGCTGGATTCATGGGATGATGCACCACTGCGCCCGACTGCCACTACATGCA
CACACTGACCGATCCCCACCTGCTGAATGACATCGCTGAGATCGGCCGTATTGAAGCAGT
GCCGCGCATCCTTGAAACCGTCGCCCTTATCACAGGCTCAAGATTCACCGCGATTGCCAG
GGTGACAGAAACCACGTGGACCGCCTGCGCCACCCTGGACACCCTGGGGTTCGGGCTCGT
TCCGGGCGGGCAGCTGGTCCTCGAAACCACCCTCTGTGACGAGATCAGGCAGTCATCGAC
CTCGGTGGTGTTCGCGCACGCCAGTGCACATCCGCTGTATTCCAAACACCATACGCCCAG
GATCTATGGGCTGGAGAGTTACGCCTCCGTGCCGATCCATCGGCCGGATGGAAGTTTCTT
CGGCACCCTGTGTGCCATTGATTCGTCGCCGGGCAACTTTGATGAGGCGCATGTCCAACG
ATCCATGGAGCTGCTTGCCGACCTCGTTGGCAACTACCTCGACAAAGAGGATCAGCTGCT
GGAGGCAGAGACAGCCCTTTCAACGGCACAGCGTGTTTCCGATCTGCGCGATCAGTTCAT
CGCGGTGCTGGGCCATGACCTCCGCAGCCCGCTGCAGGCCATCAGCGTGGCCGCCGATTC
ACTGGAACGTGAGGCAACATCCGAGCGCCAGCAGCGGATGCTCGCGCACATCGCCGCCGG
CGTCACCCGGATGGATGGCCTCATCGGTGATGTGCTTGATTTCGCCAGGGGGCGGCTGGG
AGGAGGCATTCCGGTCTCGCTCCAGGAAAGCCACACCTTGCAGGCGGCGCTTGAACAGGT
TGCAGAAGAAGTGGCGATCGCTACCGGTCGGCAGGACATCAACGTCCAGATGCGGATCGA
AGGTGGCGTGGTCTGCGACACCGGCAGGCTGTCGCAGCTGCTGGCCAACCTGCTGACCAA
CGCAGCCCAGCACGGCGAGCGTTCCGCCCCAGTCACGCTGAGGGTTCAGGCCGCATCCCA
TCGCCTCACGCTGGATGTGCATAACGCCGGCTGCATTGCGCCTGAGCGGCTGGGGACGAT
TTTCAGCCCGTTTTCGCGTGAGCAGGGCGAGCTGCCCAGGCCAGGGCTTGGCCTGGGCAT
CTACATTGCATCGGAAATTGCCAAGTCCCACGGCGGCACACTGGACGTGCAGTCGAGTGA
GAGCGACGGCACCGTGTTCACATTCCAGATGCCGACCGCGGCGCGTCCATGAAGGTGGGC
GCCAGGCAACAGAAGGGCTCCGGCACCGCGCCGGAGCCCTGGCCACTCACTTTTCCTGCA
GGAACGTCAGCAGGTCCTGGTTGACCTTGTCCTTGTGGGTGTCGGTCAGGCCATGCGGCG
CACCCGGGTAGACAATCAGCCTGGCGCCCTTGATCAGTTTCGCTGACTGGCGGCCAGAGA
TATCGATCGGCACGATCTGGTCGTCGTCACCGTGGATCACCAGGGTGGGGACATCGAACT
TCTTCAGGTCGGCGCGGAAATCGGTGGCCGAGAACGCGGCGATCGAATCGTAGGTGTTCT
TGTGGCCGCCCTGCATGCCCTGCGCCCACCACGCATCGATCAGCCCCTGCGACACCTTCG
CACCGGGGCGGTTGAAGCCATAGAACGGGCCCGACGGAATGTCCCGGTACAGCTGCGCGC
GGTTATCCATCTGTGCCTTGCGGATGCCATCGAACACTTCGATCGGCAGGCCGTTGGGGT
TGTCGGCGGTCTTCAGCATGAACGGCGGCACCGAGCTGATCAGCACGGCCTTCTTGACCC
GGCCGGTGCCATGCCGGCCGATGTAGCGCGCCACTTCGCCACCACCGGTGGAGAAGCCCA
CCAGGGTCACATCGTGCAGGTCCAGTGTGTTGATGACCGTGGCCAGGTCATCGGCGTAGT
GATCCATGTCGTTGCCGTCCCACGGCTGGCTGGAGCGCCCGTGGCCGCGACGGTCGTGCG
CGATGACGCGGTAGCCATGGTTGGCCAGGAAGATCATCTGCGACTCCCAGCTGTCCGAAT
TCAACGGCCAGCCATGGCTGAAGGTCACGACCGGGCCGTCCTTCGGGCCCCAGTCCTTGT
AGTACAGCTGTACGCCGTCGGCGGTGGTGATGTAGCTGGCAGTGCGCGCGATGGCGGTGA
CCGGAGCCGGCTTGGCTGGTTCGGCGGCCTGCGCGGACAGGCCGGCCTGGACCGAGAGGG
CGAGGGCGGCAACGGCCAGGGTACGGGCGAAGGTGTTCATGCGGAAACTCTCATGGGTGG
GTGGTGAGACGTACTTTGCGCCTGGAATCAGGCGTCCGGGTGATGAAGTGTCCTGATTTC
TTGATAGATCGTCTTGCATGGACGTGCGCACACCAATCGCTCGATCGCCTGTTGACAGAG
TAGAACGTTCGTTCTACTTTGCAGCCATGAGCAAGCTCACCACCGACACCCAACAGAAGA
TCCTGGCCACGGCCGAGGCGCTGATCTACCAGAACGGGATCCACGCCACCGGCATGGATC
TGCTGGTGAAGACCTCGGGCGTGGCGCGCAAGAGCATCTACCGCCACTTCGAGAACAAGG
ACGACGTGGCCGCCGCTGCATTGAAGGCGCGCGACGTGCGCTGGCTCGCCTGGTTCCGGC
ATGAGTGCGAGAAGGCGGACAGCCCGGAAGCACGCATCCTCGGCATGTTCACCGTGCTCA
AGAACTGGTTCCAGTCCGAGGGCTATCGCGGTTGCGCCTTCATCAATACCGCAGGGGAGG
TCGGCGACCCTGCCGATCCGATCCGGGAAATCGCGCGGAATCACAAGCAGAAGCTGCTCG
ATTACACGCGGGAACTTACCGAACAACTGGATGTGGAGCAGCCGGCGGACCTGGCCCGTC
AGCTGCTGATCCTGATGGAAGGCGCCATCACCCTGTCGCGTGTGATGGGTGATTACAGCG
CCGCAGACACCGCGAAGGATGTCGCGAAGCTGTTGTTGGAACAGGCCAAGCGTTAGCGCC
TGGGTACGCCAGATCCTTTGAAGCAACCCGTATATCCATTTCGATTGGAGGTCTCCCCGT
GTCCGCAGAACAACCCCGTCCGCCACTTCCTCCGTTCACCCTTGAATCGGCCATGCAGAA
GGTGCGCCTTGCCGAGGATGGCTGGAATTCCCGCGATGCCGACAAGGTGTCGCTTGCCTA
TTCGCTCGACACCCAGTGGCGTAACCGTGCCGAATTCACCAATGGCCGGGAGGAAGCCCG
GCAGTTCCTGGCACGCAAATGGAACAAGGAACTCGAGTACCGCCTGATCAAGGAGCTCTG
GGCCTTTACCGAAAACCGCATTGCGGTCCGCTACGCGTACGAATGGCACGACGACTCCGG
CAACTGGTTCCGTTCCTATGGCAACGAAAACTGGGAATTCGGAGAGGATGGCCTGATGCA
GCGCCGCTTCTCGTGCATCAACGACCTGCCGATCAAGGAAAGCGACCGCAAGTTCCATTG
GCCGTTGGGGCGTCGCCCGGATGATCACCCGGGGTTGTCTGATCTGGGCATGTGATCGCC
CCTGAGGCGCCAGGAGAAGCGCGCTCGGGTACGAACTGTGAGCCATACAGTGATGGCATA
CGCATGGCTCAAGAGTGCCGCGCTGAAGAGTGAAGGTTGCGGATTCCCAACTTGAGCAAG
CGGCTCGCATGGCGTCTTGGTGATGTGCCAGCAAACGATAGGAAGAGAGAAGCCATCTGC
CTACGAGGGAAGCGAGCGTGGCGACTCAGTCAAGCTCGCCGTAGTTGGCCTCCAGGCTGG
GAATGAGTCCGGGTGTCTTTGAAATGGCTAGATGCAGTCGATTTCTTCGGGCTTACCACA
TCATGTTGTTCTGGGCACTCAGGCTGGTTGCCAGCCGTACATGTCGCCGACTTCACAGGC
CTGTACCCCGCAGATGGGCATAGTGCCCCTTGGGTAGTGTGAGCGCGTCCATCCAGCCAC
GGGATTTTCCCGAACGCCAGGAGGTCACTGTGCCAAGTTGTGATGAAGGAATGAAGTTGA
CGCGTCGCCAGGTGATCGCCGGCGGCGTCACGACCGTGGCAATGTCCGCCGCACCGGGGG
CGTCATCGCTCGCCGCCGAACTGGCGACGCCCCCGCCGCCCAGGCCGCCGGTCATCAGCA
CGGTGGCGTTGACCGTCAACGGCAAGCGGCGGGAGCTTGAGCTCGACACGCGGACTACGC
TGCTTGATGCCCTGCGCGAACATCTGAAGCTGACCGGGACCAAGAAGGGCTGCGACCACG
GTCAATGCGGTGCCTGTACCGTGCTGGTCAACGGTGAGCGCATCAATGCCTGCCTCAGCC
TGGCGGTGCAGCACCAGGGCGATGCCATCACCACCATCGAAGGCCTCGGAACCCCCGATG
ACCTGCATCCGCTGCAGGCCGCCTTCATCAAGCATGACGGCTACCAGTGCGGGTACTGCA
CGCCGGGGCAGATCTGCTCGGCGGTGGCGGTACTGGACGAGATCAAGCGGGGTGTCCCCA
GTCATGTGCAGGCAGACGTCAGCGCACGGCCCCGGGCCACCAACATGGAGATGCGCGAAC
GCATGAGCGGCAACCTCTGCCGCTGCGGAGCCTATTCCAATATTGCCGAGGCGATGGAAG
AGGTTGCAGGCGTGACCCCTGCAGGGAGGCGCGCATGAGGGCCTTCAGTTACGAACGCGC
GAAATCCCCGGCCGAGGCCGCCAAGGCCGTCGCCGGTATCGAGGGCGCGAAGTTCCTGGC
CGGAGGGACCAACCTGCTCGACCTGATGAAGCTTGAGGTCGAGACGCCAGCGCACCTGGT
CGATGTGCAGGACATCGGCCTGGACAGGATCGAACCCACCGACGAGGGCGGCCTGCGCAT
CGGCACGCTGGTCACCAATACCGCGCTGGCCTCGCATGAGCGCGTGCGCCGCGACTACGC
GGTGCTGACCCGCGCGATCGTGGCAGGCGCCTCCGGGCAGCTGCGCAACAAAGCCACCAC
CGGCGGCAACCTGCTGCAGCGCACGCGCTGCCCGTATTTCTACGATCCCCATCTGCCCTG
CAACAAGCGCCTGCCCGGATCAGGGTGCGGCGCACTCGAGGGGTTCTCCCGGCAGATGGG
CGTGATCGGCACCTCGGACAGCTGCATCGCGACCTATCCGGGCGACATGGCGGTGGCCCT
GCGGGTGCTGGACGCCTCGATCCAGACCGTCACGGGTGACGGCAGTACGCGCAGCATCCC
GATTGCCGATTTCCATCGTTCCCCCGGCGACAGGCCGCAGCAGGACAACGTGCTGCAGCG
CGGTGAGCTGATCACCCACGTCACGCTGCCGGAGCCCCTGGGCGGTCGGCACGTGTACCA
CAAGGTACGTGACCGCGCGTCCTATGCGTTCGCACTGGTGTCGGTCGCTGCGGTCGTGCA
GCGAGACGGTTCGGCGCGGTTCGCCTTCGGTGGAGTTGCGCCGAAGCCGTGGCGCGTCGA
GGCAGCCGAACCGCTGCTGCGCGACGGCGTAAAGGCCGCGACCGGGCAGGTGTTCGCCGG
CGCCCGTCCGACGCGGGAGAATGCGTTCAAGATCGCGCTCGCCGAGCGCACCCTCGCGGC
CGTGCTGGTGGAAGGAGAGCGCTGATGCCCCTTGAATTCAACGCCCCCGCCGGCGACAAC
CTGTTCGACAAGGCCAAGGTCGTCGGCAAGTCGACGCCGCGCATCGACGGTCCACGCAAG
ACCACCGGCACCGCCCCCTATGCGTACGAGCGCCACGACGTGGCGCCGAACCAGGCCTAC
GGCTACATCGTCGGTGCGGGCATCGGCAAGGGGCGCATCATTTCGATGGATGCCTCCCGC
GCACGTGCCGCGCCCGGCGTACTGGCGGTCATCACCGCACCGGAAACCAAGCCGGTCGGC
AAATCGAACTGGAACAACGCGCCGTTGTTCGGCGGACCCGAAGTGGCCCACTACCACCAG
GCCATCGCCTGCGTGGTGGCAGAGACCTTCGAGCAAGCCCGCGCCGCCGCGGCGCTGATC
CGCACCCGCTACGAGCGCAGCAAGGGCCGCTTCGATTTCCCGGCCCTGGCACCGACCGCG
CCGCTGGCAAAGGGGCGTGACGGCAAGCCCGACCGGCAGGCGCTGGGCGATTTCGACACC
GCCTACGCGAGCGCCGCGGTCAAGCTCGACGAGACTTATCACACCTCCGACGAAAGTCAT
TCGATGATGGAGCCGCACGCCACCATCGCCGCCTGGGAGGGTGACACGCTCACGCTGTGG
ACGGCGAACCAGATGATCGACTGGGCCAGGCAGGGCATGGCGGCGATCCTCGGCATCGAC
CCTGCCAAGGTGCGGGTGGACTCGCCCTATATCGGCGGCGGCTTCGGCGGCAAGCTGTTC
ATCCGCGCCGACGCGGTGCTGGCCGCGTTGGCGGCCAAGCAGGTCGGGCGACCGGTGAAG
ATCGCGCTGCAACGCCCGTTGATGCCCAACAACACCACGCACCGGCACGCCACCCTCCAG
CGCGTGCGGATCGGCTGCGGAAAGGATGGCCGGATCTCCGCCATCGCCCATGAGAACTGG
TCGGGCAACATCAACGGCGAGGATGGCGAAAACGGCACCCTGCAGACGCCCAAGCTCTAT
GCAGGCGCCAACCGCCTGGTGGCCAACTACATCGCCACGCTCGACATGCCCGAAGGCAAT
GCGATGCGCGCACCGGGTGAAGCACCGGGCCACATGGCGCTGGAAGTGGCGATGGACGAA
ATGGCCGAGAAGCTGGGCCTCGATCCGATCGCGTTCCGCATCCTCAACGAGCCCGAGGTC
GTGCCCGGCGATCCGTCCAAGAAATTCTCCGACCGCAACCTGGTGCGCTGCCTGCGCGAA
GGCGCGGAGCGCTTCAACTGGAACAAGCGCAACGCCCGGCCGGCGCAGGTCAGGGAAGGG
CATTGGCTGGTCGGCATGGGCGTGTCCGCAGGCTATCGCGGCGCACCGACGATGAAGTCG
GCGGCGCGGGTCCGGCTTGACGGCCAGGGCGGGGTGGTTGTCGAGACCGACATGACCGAC
ATCGGCACCGGCTCCTACACGATCATCGCGCAGACGGCAGCCGAGACCATGGGCGTGCCG
CTGGACCAGGTCCAGGTCACCCTCGGTGACTCCCGTCATCCCGCCTCCGCCGGTTCCGGC
GGCCAGTGGGGCGCGGCAAGCTCCACCGCGGGCGTGTACGCGGCGTGCGTCAGCCTGCGC
CGCAAGGTGGGCGAGAAACTCGGCTTCGACGGCGACACCGCAAACTTCGCCAATGGCCGC
ATCCAGGCGGGTGGTCGGACCATCAAGCTGGCGGAGGCGGGAACACTGTCGGCGGAGGAC
GGCATTGCCTTCGGCGACTTCAAACAAGGCTACGACGTCGGCACCTATGCAGGACATTTC
TGCGAGGTCGCCGTGCATGCCTACACTGGAGAAACGCGCATTCGCCGCATGCTTGCCGTA
TGCGATGGCGGCCGGATCCTCAATCCGCTCTCCGCACGCAGCCAGGTCATCGGCGGGATG
GTGATGGGTGCGGGCGCGACCCTGATGGAGGAGCTGGTGGTCGACAAACGGCTTGGTTTG
TTCATCAACCACGACCTGGCCGGCTACGAGGTTCCCGTGCACGCCGACATCCCGTACCAG
GAGGTGGTCTTCCTCGACACGCTGGATCCGGTGATCTCGCCGATGAAGGCCAAGGGTGTG
GGTGAACTGGGCATCTGCGGGGTTGGCGCCGCGATCGCCAATGCGATCTACAACGCAACC
GGCGTGCGCGTGCGCAACTATCCCATCACCCTGGACAAGCTGTTGCCCGGCTTGCCCGAC
ATAGGCTGACGGTGCGCATGGACCGATCCGCAGCCTCACCCGCGCTGGAGGCTTCAGCGG
CAGGCGGAGGGGAGCCCGGCGATCTTGCCGAGGACCTGTCCGCAGCGCCGGGCTTCCTCA
CCGAGGGCAGCCCGCGCGGCGTACTCGAGACGGCCTTGACGCGCATGCGCGCGGGGGAGC
ACGCCGTGCTCGCGCTGGTGCTGGAAACCGATGGCTCCACCTACGCCGGTGCCGGCGACA
TGGTGCTGTTCTGCAACGGCGGCCAGGTCGGCTGGCTGAGCGGCGGATGCCTGGAGCCCG
AGCTCGCGCGACGCGCGGAGCAGGTGAGCGCGGCAGGGCGGGTCGACTGGATCGAGATCG
ACACCCGCAGTGACGACGACCTGTTGAGCGGGTCCGCGCTCGGCTGCCGCGGCCGGCTTC
GGATTGCGCTTCTGCCGTTGCGTGCCATGGCCGGCATCGACGACGTCATCGAGGCTTGGC
TGCGCGAGGGCGTGTCACTCCAGCGCGACCTTCGCACGTCGGGGCAGGTCGTTTTCCGTG
CCGGCCATCGCGAGCAGGCGTGGCAGCTGCATCCGATGGAGGGTACGCAGCCGTTTGGCG
AGGGTGCGTGGCGTTTGCCGTTGCCCCGGCTTCCGCGGGCCCTGGTGTTGGGGGGCGGTC
CCGAAACGCCCTTCCTGATTCCGCTGCTGCGCGGCCTGGGGTGGCGGGTCAGCGTAGCCG
AACGGCGAGCGCGCTGGGCCTCAGCCGGGCAGTGCGCGGATGCGCATCTTCAGACCAGCC
CGGCCGAGGCCCTTCATGGCGACTGTTGCGACGCGGCACTGGTGATGCATCACGATTTCG
AACTGGACCGGGAGACGCTGGTGGCCCTGGCTGATACCAACGTCGCGTTCATTGGACTGC
TGGGTCCGCGGCGAAGGCGCGAGGACCTGTTCAAGCTGCTGACACCGGATCAGCGCCACC
GGCTTTCCCCGAGACTTCGATCACCGGTCGGCCTGAACATCGGCGGCCGAGGGCCGGAGG
CGATTTCGCTCAGCATCGCCGCGCAGCTGCAGCAATGGCGAGGCGCGCACGGCAGGTGAC
TGACGCGCATGCGGTCGTCGTGCTTGCTGCCGGCGGGAGCACCCGACTTGGCCAGCCCAA
GCAGCTTCTCACCCGGCAGGGCGAGACCCTGGTACACCGCGTGGTGCGGTTGGCGCGGGA
TCTCGCACCAGCGCAGGTACTGGTCGTGGTGGGCGCGAACGCACAGGCAGTGACATCCAG
CGTTGCCGGGCTGGATGCCACGCCGGTAACCAATCCCCACTGGGAACGCGGCCTGGCGAG
CAGTCTGCAGGTTGCCGGCGCACACCTGCTGCCCACGGTGACCGCGGTGATGGTCGTGGC
ATGCGACCAGCCCGCAATCGAGCGCTCGCATCTGCAGGCGCTGCTTTCGGGTGCCCGCGC
CGCAGCGTCAACGTGCGCGGGCACCCGCCACGCAAATGCGCTTGGCGTTCCCGCAGTCGT
GCCGCGCGCCTGGTTCACCCCTGTCGGTGCAGCCGGTGACCGGGGCTTCGGAGCGCGCCT
GCGGCAACTTCCTGTCGATACGGTGCATGTCCTGCAGGCACCGGAACTGGGCCTGGATAT
CGATACGCCAGAAGATCTTGCGCGTGCGCGCGATGCGGGCTGGATCGATGCCGGGAGGTG
ACCCGCATGGTCACTGGGCCAATGCCTGGCTCGCAGGTGACGAGCGGCAGGGCTGGAGCC
CGAACCCTCGCTGCCCGCAGCCCTGTAGAGTCGAGCCATGCTCGACTACGGCACGCCACA
TCGCGCCCCATCAGGCACATCACTAGCAAGAATCTGCAGCACACGATCCAACAGAACAGG
CTCCGGCACGCCAGCCAGTACCTGCTCCAGGTAATCCAACGGCTCCAGCTGCCATTGAAG
CAACGTACCAAGCTGCACAACGGCGGGCGCCCGCTGCTCCGCGTCCAGTGAGACCTGCAA
CAGCAGATGGTGCGAGCGCCCCTCCAGCCACAGCGCGGGTATGCCCCGGCAATGAACCTG
GAACTCGGCATCTCGGCGCCGCTCGACGAACTGGAAGCCCTGTCGTGGCCGAGAGTCCAC
GAACTGCATCGCCTGGCGGCGCAGTTGTGAGAATCGATCGTCGTTGATGTTTTGGAACGC
GACAGGCGAGGGCACTAGCGTCGCCGGCCACTGCGCCTGTGCCGCAACCACCACCACAAG
ACAGAGCGCGGTGGCCGCCCAGCGCCACCAGGCCACTCAGCCCTCCGGATGCAGTCGGGT
ACTGGCGTGTGCGGCAAGGCCGATTCCGGCCATGATCAGGCCCTCCATGACGCGAGGGCC
AACGTATTGCTCCAACTCGCCGTTCTCGCGGGCGCGCTGCGCGGCCAGCAGGATCTCCAG
CACCACGCGAAGGCCGGCCAAGGAGCAGTCGGTGTCCGCCAGGGCGATGCGTCGACCTGG
CATCTGATGGCGTTCCGGCCAGGGCTGGCCATCGGAGGCGGCGCCCGAGCCGATGCTGTG
CAGCAGGGCGATGAGGGTGTTCGGGTCCAGCGCAGGGCCATTCGCAGGCGTGTCGCGAAT
CGGGTGCGGGGCAGGGGAGTGGGGCTGGTTCATGGCTGGCTCCTTGCGTGCATGCAGAAG
CCGCCACCGATAAAGGTGGCGGACGGTGCGAGGTTCGAAACCCGGTGTGCAATCAGACCG
GCGGGCGCAAGGCCCCCACGCACCGCCCGCCATAGCCGGCTGACGGATTGCCAGTCGGCA
CCACGGGGGGTGGTGCCGACTAGCAAGCGCTTTTTACGATTGCACAACCGGGGTTTCGAA
GCCCGGCCACCTGTTCAAGGTGGCACAGCAAGGAATACGCCCGGTTGTGCCCGTTGCCAA
TGCAGTAGGGCCGATGCCGTCACCACATTCAACATTTTCAGAATCGTTGCATATGGCGCA
ACGGGCCTGGAGCCTTGCGCCGCAAGGCTGTTGTCGATGTCGGCGGTGCACGCCTGACGA
GTGTCGGCATCCGCCCGGCGAGGCCGTGAGCGAGGCGGATACGACAGAATTGCCAGAGGC
TGCCAGGCGTCAGTAGCCCTTCAACGCGACCTTGGTTCGCTCCAACCATGCGGCATTGTG
GCTGCGCGCGTGCCGCGACCAGTGCTGCGCATCGTCGATGATGCTGGCGAACAGGCTGCG
GGCCTGCTCACGATCGTCGGGCTGCGGCTGCGCCATCAACCATTCGGCGTACAGGCAGCG
AGCGGCCGCATCGTTTCCGCATTCCACGGCGCGCTCGAATGCGGCGCGGGTGCCGGGCGC
TTGGGCGGCAGCCAATGCCTGCGCGTAGAGCAGGGTCTGTTCCGCCTTGCGGCGCACATC
CGGATGGCGGGCGAACAGGCCGTCCAACGCATCCACCGCAAGCGAGGGCTGCCCGGAATC
GAGGCGGGCACGCGCCAGACCAGTAAGGATGTGGGGGTCGTCGCCCAGTGGCGAGCTTGC
GGCCTGCTCAAGCAGGGTTCTGGCTTCCTCCGCCTGGCCAGCATCCAGCAGCGTCATGCC
CAGGCGAACCCGATTCTGCACGGTGGGCGTACGCGCCAGTTCGGCACGCGCGTTGCGCAG
GTCCTGGCCCGGGTCCATGAGCTGCTTGGCGGAGCGGATTGCCTGCCGCGCGCCGCGCGA
GTTGCGGACTTCCGGGAAGTAGATCGCCAGGAAGTAGACGACGCTGCCGAGCAAAGGGAA
CGAGAAGAGCAGGATGAGCCAGTAGAGGCTCTGGCCCGAGCGGATGGCGTGTACCGCGAA
GTAGATGGCGGCCAGTACGTGGAGTCCGATTCCGATATAGGGCATGTGTGCCGCCTCGTC
CTTGTGAGGGGTGGAACTATAGTGGGGGAGGGGTGGGGCGCCAATGGGCGGGGTGATCGA
GCGTGACGCGTCACGTTAATGGGGTGGGTTCTGCAGGACGGAGCGCTGCATGCCACTATG
TGGCGGGGCTGCATTGATCGAAGGGGATACATGGAACGTACGCAGAAGACGCTAACGATG
GCTGATGTTGCTGGATGGGGTTCGGCGCTCGTCACCTTTGGATTGATTCAAGGCGCCTTC
TACCTGAAGGCGTATTGGGGCCACTTCGGCCTGGATCCCTTTCAGTTTGTTGCGGTGAGT
GAGCTTGCGCTGGCAGGGCTTGCAGGGATCGGCATGGTGTTGTTCTTCATACTGATTGCG
CTGCTGCTTGGAGGGTGGGTCGAGGGAAAGGTGACAACGACGCCGTCCCAAGCCAATCTG
CTGATGTGGCTGATCCTGACTCTTTGTCTTGTTGGAATGGGTGCCTTGCTTTGGTGGTCC
AATGCCTGGCCCGTTTTGATAGGTGTGGCGCTGACGGGCATATGTGCAATGGCAGTACGC
CTGTCTCCAGTGTTGCCGGCCGCCGTGAAGGAGTCGCCCTGGCTGGTCTATGCGCTCGTG
ATGATTGTCTATGTCCCGATCTCGTCAAACTGGCTTGGCTTCGAGCGCGCCAACGCGATT
ACTTCTGGCGGCAGCAAGTACACGGTCAATGTGACTATTGATGAGAATGTGCAAGGCGGC
CTGGGCCTAGTGGGGCGTTTGGGTGATAGCTATGTGCTTTGGGACCCGGTACAGAAAGCT
GCAGTTCTTATGCCAGTGGAAGACGTGAGTAGGCTGGAGATTGCGCAAAAATCCGTTCCG
CCTGCCAAATCAGCTCAGTCGCGATAGGGGATTTTATTGGGAGTGTCGAAGACATCATGT
TTCAAGCCGACTGCGCTGGTACGGGGAATAGGCCAGAATCAAGGCTTGAGATCGCACTTG
GCCGACGACGCCACTGACTGATGGCATTTCCCGTTGATGAACTCTGCAATGGGTGACAAT
CTAGCTGGAACTACCTCAGGCCTCAAACGGATGATCGAGTCAACTTATTGGCGGCAAGAG
CTGCGCGCAGAAGTGCTGTGGCTTAAGCGGCATCGCAATTATCGAAGATGGTCCGAGAAG
CAGCTGGTCTTGTATGAACGCCGTCTAATGCTAGTAGCCTTCCAGGTCCGCTCCTTGCTT
GAGCGCCCCAAGGTCAACGATTGTGCTCGAAGCGTTCGACTACCTGCAATTCGCTACAAG
AAGATCGGCATCAAGCCATTCACATTTTTAGGCGCAGGATTTCCGGAAGATCGATTTGAT
ATTGCGAACCCTGAGGCTGTTGATCTAGGCGTTCTCGATGTTTGCAATCAGCTTATTCAC
TACTATTGGATGCAGACATGGTCAGAGGGCACTGAATTCAAGGGCATGCTCGTCTTCTCC
GACTACATGCGGCACAAGTGGGCCTACGAATTCTTGATCGAAGACCTTATATACATCTTC
AGCGTATTTGCTGATGAATCGTCTGCGGCCACCAGTATCAGCTTTGAGTGGAACGAGAAG
AGGCAAGACTACGTGACTCACTTCGCTCGTTGATGGCGAATGGCACGGCACCTAGCCATT
GCTCCGCAGCATCTCTTCTTTACGCACCTTTAAGGCAATAGGCTCTTAGCTGGGCAGGGA
AGTCCTGGCCGGGCAGGGGGTTAGCAAGATCTATCGGGGTAGGTAAGGGGCTCTGTCGAA
CCGTAGCAGACAGGCCACTCTGAGGGCTCGAGGCGATCGGCGTTTTGGGGATGAGCGCCT
ATCGCGCCCTTGAGGAATTTATGGCGGCGCGTTCTGGCTATCTTTTGTTGCAATGAAGGC
CTGACACGCGATAGTTGGACCGAAGGCTTACGTCATTCACAGAGAGGGGGCGATGATTAA
ATCTGTAGCCATAGAGAACATTAGGGGCATCAAGGACTCCACGTTTCAACTCGACATTAT
TCCTAACAAGCCTTCACTCCTTGTCGCTCCAAATGGATTCGGCAAAAGCTCGCTTGCCGC
GGCGTTCGCCGCGCTCAAGACCAAGAGGTTAGAGCTTCCAAAAGATCAGTTCCACCTTGG
AGATGAATCGCTCGCCCCAAAACTGACCCTCACGATTAGGAAGAATGGCGAAATTTCCAC
CCTCGTTGCAGATGAGGGCTGCAACGGAATTGCGGCATCCTTTGATGTCCATGTGATCGC
CAGCCGGCTTCGGGCGAAGGTCACCAAGCACAACTTAGGCAGGTTCACGACCGCAACAGC
GTCACTGGATATCAGCGACTTGGTGCTGGTCCAGACCATTCCCGCCAAGGCAAAACACGC
CTACGACGTAACGGAGATGCGCACTCGCTTTGGGCCATCCGGCAAGGCCTTCCAGAACCT
CAGCAAGACACTCGGGAACCCAGCGCTAGCCGACGGCTTGATTGATCTGTATGGCGTGAT
GGACAAGATGACGGGTGTCCGCATTCAAAATGACATAGAAGAGGTAACTGCGTTGCTTCA
GGCTCAGGCCGGAACCGTCGACGAAATACGAGCATGGGCTAGTGATGCCCTCGCGCTACG
CCTTGAAGCGATCGACGCCGTCAAGGCGTTGGCTGATCTCTTGGCGATGGCTGCCGGCCC
CGCCCAAGCCCGTATCGACGCTCTGCTCTCGGGCCTGCAAGTGGCGCTGACCTACCTAGG
TAACAAGAAGGCCTTCAAGGAAGCGTGCAAGTATCTCTCGTATGTCAACGAAAAGGAGAG
CTTTGAGGACATCATCAAGGCGTTCGGTTCCACATGGAAGAGGGTGAGGCCTGCTGAGCG
CAATGGGAGTCTCGTCGTCTCCTTCCCGCCAGCCCTGCATATATCTAATGGCCAGCGTGA
CTCTCTGTGCTTTGCGGCGGAGCTAAGGAAGATTGAGCGATCCATCTCGTCGCGCGACAT
CATCCTCGTTATTGACGAGGTGTTTGACTACCTGGACGACGCCAATCTCGTAGCGGTTCA
GTACTACATCACCAGGCTTATCAAGAAGGTCCGCGAGAAACAAAGGAACATGTATCCATT
GATTCTTACGCACCTGAATCCTTACTACTTTAAGAACTTCACGTTCGCTAGTCAGAAGAT
CTATTTCCTAAAGAAGTCCAAACCGACCATCAACAAGGACTTTCGCGCCCTTATCGCAAA
GCGTGAAGATCCATCCATTAAAGAAGACATTGGCCGCTATTATCTGCACTATGATCCGTC
GCCGGTTGACGTAACGGCACAGTTCCAGGCTCTTGGCCTGAAGGAGTCCTGGGGAGATTC
GATCGCATTTCATGCTTACACAGAAGCGGAGTGGAACAAGTACGTCAACGAATCGGACAA
CTATGATCCATTTGCCGTCTGCTGCTTTGTTCGTGTCAGAATTGAGAAGATTACCCATGA
CGCGATCCAAGGTCAGGCTCGGAAAGCGGATTTCCTCGACAAGTTCATGACGAAGAAGAA
GCTGGATTTTGCCGTCGAGAACGGTGTCGACGTTGACGACACGATCTACCTCCTGGGAAT
TATCTACAACGAGGGCATGCACGTTCACGAAAACGTAGATGACAGTAGCCCCATTGTTTC
TAAGCTGGAGAATCGGACTATTCGCCATATGCTCATCGAGAGCGTAAGGGAGTAAGCCGC
TCTTGTGCCTGGCAGGCGGTGAGCGACAGCCAGGCCAGATATTCGGGAAACAGCTCGCGG
CCTTCGGGCGTGATCAGACGATCACCGAGGACAGAAAAACCAGCCCAAGGGCCGGTCAGT
CAATGCGGTGGTGCGGGTCGAACTCAATCATGCCGCGATCTCATCCTTGGCCGGGGACTG
AGGGCGCAGGCAAGAGCCGAGCCAGAGGCCCAGCCATTGCCATGCGGAAGAGACGAAGGC
TCGGATTCGGCCGATCCATGATTTCGCATTCTTGGTACATATCCAATGTGTTGCGCCCGT
TTTCACTACGCGACAGTAAGCTCTTCCGCTCAACGACTACGTAAATCCGTTGCGTTTCGG
CCATGCGCTCCGGTGTTGCGTCTGCATCGCCCCCGAACGCAACGTTTAGGCATTCCCACC
TAGGCGCCACTGTTGCACCGATTGCGGCCCACTGGCTCAGATTGACGACGAGTCCGAAGT
GGGGATGTCCCGATATTGCCAATGCCCCATAGCGTGACACACGTCACATTTGATAGGCTG
CTGTCGACACAATGGGTGTCATCTTCGAAGGATCGATATGGCGGTTTTCGTCGTGACATG
GAACTTGAATCGAGAGGGGGCAAATTATGATGCCCGCCGCACCGCTCTGCTCAATCAGAT
TGGGCGATACCAGAACGCCAGTGATCCAGGCCTTGAAAGCGTTCGGTGGGTTGCGGCAGA
CACTGCTGAGAAGTTGTGTGGGGATCTGATGCAGCGCTTGGATAAGAACGATCGAATATT
CGTTTGCCAGCTACATCGTGGGGCCTATCAGGGCTTCCTTAGCCAGCCCGTCTGGGACTG
GATCAACCCGCGGCTATAAGCACAGCGGCGCCGTCGATAGAAACGGCGGCGCCGAGAATT
CCTTGCACCATACGCACAGCCAGTATTTCGGGGTAGAACCCGGTCATTCAGCTATTGAGC
CGAAGCGGACATCCTGCCTATCCCAGCAGATCTACCTTCACGGACCAATCCGGCGATCCT
TTGAAATGGGTTTAGAATCCACTAAGAGAGCGAGCCCTTTGGGACAGGCGCTGAAGATTC
GGACAAAATCAAACTGAGTAGGGGTGCCAGATGCACTTGAAGGTGTTGGCTGTCCGCAAT
TTCAGGCGGCTTAAAAATGTTGTAGTTGACCTTGCTTCCGACATCTCTATTTTTGTCGGT
GCCAACAACAGCGGCAAGACATCAATCGGGCACGCACTCCAGTTATTCACTGGCTGTGGC
CGCTTCAACATTCACGACTTTAGTGCCGACCTTTGGGCCGACATCGTTGCGTTTGGTGAG
GGCGATGGCGAGGCGAGCCTTCCCACAATGGAAATTGACGTTTGGTTCGAAATCGGCCCG
GACGATGTTCATCGTGTCATCGATCTTCTTCCCAGCCTTGCTTGGGAAGGCAAGCTGGTT
GGGATGCGTATTGCCTACGCGCCCACCAATCCCGCGGCGACGCATGCACGCTATATCGAA
GTGCGCCAGCGCGTGCTCGATGCGGTCGCAAAGGGTAAAGACGGAGCGCCCGCCTTCGAT
CCCTCGCCACGTAACCTGCGGGAGTTCCTGCGCGACAGGCTACATTACGAATATGAGCTG
CGCTATTTCGTACTCGACCCCGCGCGGTTTGATGCGAACATGGCGGCAGAGCCTGGCTAT
GACCCGGCTACGCTCACCGGACGCGACCGGAGCGGCCGTGAGATCTTGAAGGGCCTTCTC
CACATTGACTTCTTGAACGCACAACGCCATCTCTCGGACGGCCCAGGTAGCTCTCGCGCC
GAGGATCTCTCCCGTGTACTCAGTCGCTTCTACGGGCGCAACCTCGAACAGAAAGGCGAA
GATATCGAAGCGTTGCGCGCCCTCGCAGCATCCGAAGTCTCGTTTAATGAGCATCTCGAA
CGAGTGTTCGAACCGACGCTCAAGAGCTTGTCGAAGCTCGGCTATCCGGGCCTCTCAAAC
CCGCGCATGATGATCCGCTCGGCCTTGGACCCTGCCCAGATCATGAGCGGTCGAGATGGC
GCGATCGTTCACTATGCGTTGGGAGCCGATGACGGGAAGCCCGATCCGCCTACCTTGCCC
GATCGGTATAACGGTCTTGGCTTCAAAAACCTCATCTTCATGGTCGTCGAGCTACTCGAC
CTCCACGCTCAATGGCTGGCGGTCGAGGAAAGCCGTCCGCCGGTCCACCTGATCTTCATC
GAGGAGCCCGAAGCGCACCTCCATGCCCAGCTTCAACAGGCCTTCATCCGCAAGGTGATG
GACATCCTGGCGCTCAAGGGCGAGGACCGCACGCACTATACGAGCCAGCTCGTCGTCACG
ACCCATTCGACTCATATCCTTTACGAACGAGGCTTCCGGCCGATCCGCTATTTTCGTCGA
AGCCGTGCACAGAATGTGTCGACCTCCGATGTGCTCAACCTCTCGGTTTTCTACGACAGC
ACCGATCCGGACGTCCGAAGCTTCCTCGAGCGCTATTTGAAACTCGCGCACTGCGATCTG
TTCTTCGCCGATGGCACCGTGCTAGTCGAAGGCAATGTCGAACGGCTGCTGTTGCCACAG
ATGATCGCCAATGCCGCGCCGCGGCTGCAATCGACCTATCTCACCGTCCTAGAGATCGGC
GGAGCGTTCGGTTACCGATTCAAAACGCTGATCGAGTTTCTCGGACTGACAACGCTCATC
ATCACCGATCTCGACAGCGTGTTCGGTCCACTGGGACAGGATGGCAAGGGTGCGGCACCC
GCTGGTCAACCGGAGGCCGCGCAACCAGCCGCCGCGAACGCGCAGACTGCCGAAACTGAC
GCTGAGGATATTGACGATGACGAGGAGGATTTGCCTGCGGCTGCGGAGAAGCCCGGGAAG
GCGTGCATAGCCGGTCATCCGGGCGCGGCGACGTCCAATCAGACTTTGCTTCAGTGGCTA
CCGAAATGCGACACGGTCGCTGCCCTATGGGAGGCGACGGCTGAGCAGAAGATCCAGGCG
AGGACGGACGACAATGACGCTTTGGTACGCGTTGCCTACCAGTGCCGGACCGATGTAACT
TGGGGCGGAGAAACCCTGGCGCTGGCCGGGCGCACGCTGGAGGAAGCATTCGCACTCGAA
AATCTTGGCTGGTGCCAAGACAAGAACCGTAAGCCGCTTCAGCTCCGCATCGCCAAGGCC
GACGAGAAGAACCTGGACACGCTTGCGGAACGCATCCACAAGCGCGTGCAGGCTAAGAGC
TTCAGCAAGACGGACTTCGCGCTAGCCTTGTTAGCCGAAGATCCGAGCAGTTGGTCGGTC
CCAACCTATATCGCCGAGGGCCTGAGCTGGCTTGAGACCGCGATTGCGCCGCCGGAACCG
GACGAGGATCTGCCGCATGAGGACCAGTCGCATGGAGACGCGCCCCAGTGTGCACCGGCC
GCCGCCAACGAGGTGGCAGTATGACAAGCCGGATCGGCAGTCCTGACACACAAGCCGATC
TAGATGTTCGAGCTTGTCTCGATCTGACGCCGCCACGCTCGTTTGTCATGGTCGCCGGTG
CGGGGTCGGGGAAAACGACCTCGCTGATCAAGGCTATCGCGCACCTAGCCGAAACCCGCG
GTCCTGCCCTGCGCCGCGCCGGGCAGCAAATCGCCTGCATTACATATACCGAAGTCGCCG
TCGGTGAGATTTCGGCCGATGTCGGGGCCTCGCCGCTATTCCGCATCTCGACTATCCACA
GTTTCCTGTGGTCAGTCATCCGGCCGTTCCATTCGGATGTTGCGAATTGGGTAGCCACCC
GCATCGACGAGAAGATCGCGGAGCGACGCGCGCACTACGACAAGCCTCGGACTCAGGCGA
AAATGAAGGCCCGCCTCGAACAGGAGATCGCAGATCTTGAAGCCGAGCTGACTACGATCA
GTGAAGTAGAGAAGTTCGTCTACGGCACCGGCAGCAGCTACGCTGAGGGCATTCTTGGCC
ATGACGACATCCTCAAACTCACCCCAGCCTGCGTTGCGGCGCATCCGCTGCTGAGGCAAC
TCGTCGCTAAGCGCTTTCCCTACATCTTCGTCGATGAGAGCCAAGATACCAATCCGGAGG
TCGTCGAGGCGTTACGGCACATTGCGGGCGAACATCCTGGCCTGTGTGTTGGGTTCTTCG
GAGACCCGATGCAGAAGATTTATATGAGCGGAGCAGGCGCTGTCCCGCTGAACGACGGCT
GGGCGGAGATCACAAAGCCCGAAAACTTCCGGTGCCCAACATCGGTGCTTGGGGTCATCA
ATGCAATCCGCGCCCCTGGCGACGGTCTTGAGCAGGTGCGTGGTCGGTCGATAACCGTTG
ATGGCATCGAGCAGCCGCTTGCCGGCACCTCCAATCTGTTCATCCTACCGGCGGACACGG
AGCGCAGTGCGCGTCTCGCGGCCGTTAGGCAGTGGCTGGCCACCGAAACCGGCGACGGCC
TGTGGCTAAGCGACGTGCGGGAAGGTGATGTCCGCCTACTTGTACTGGTGCACCGCATAG
CGGCCAACCGGCTCGGGTTCCCTAATCTGTATGCTGCGCTCAATGACCGAGCCCCAATGA
GTCTGAGTGAAGGGCTGAGCGATGGCACAGCCTGGCCGCTCCGTCCACTTGTCCAACACA
TACTTCCGCTAGTTGTCGCGGCGCAAGCGGGCGATCGGTTCACAGTGATATCGACCTTGC
GCAGCGAATGCCCGAGGCTTGAACCAGCGCGGCTTCGAGGACAAGCGACGGCTCCCGTTC
TTACAGCACTACAGCAAGCGCTCGACGGGCTTGTCGGTCTGTTGGCAGCAGGATCGCAGG
CGACTATCCGGGACGTCTTGACGCATGTGCGAGATCACGAGTTGCTGCGCCTCGATGATC
GCTTCGCCATGCATCTGGTTGCAGAGCCTGTGGATGACGGCAGCAGCGGTTTCGAGAACG
TCCAAGCCTATCTGGCATGCGGTGTCGACGAACTCTGGGCCTACCGGCGCTACTTTACAG
AGGAGTCACCGTTCGCCACGCATCATGGGGTGAAGGGTGCCCAATTTGAGCGCGTATTGG
TCGTCATCGACGATGAGGAAGCGGGCTTCCGGCAGTATTCTTACGGCAAATATCTCGGGT
ACGTCCCCCTCTCGGACAGGGACGAAGCCAATCTGGCGGCAGGTGAAGAGTCCGTACTTG
ATCGAACCCGTCGCCTCTTCTATGTGTGCTGCTCGCGAGCAATGAAGGACCTAGCAGTCG
TGGTCTTTGTGCCCGAAGTCGCAGCGGCCCGCAATGCGATCGTTGCTCAGAATCTGTTCC
CTGAGGCCACAATTCGAGGGATAGAACATCTGAACTAGCGCCAGTATGGGGATCTATTGG
ATGACTACCGTACGGCCACGACGGGAGCGGCGACTTCTGGTGGGGAACAGACTCTAAAGG
TTGGAGATCCGGGATGTTTATCGGGGTAGGGCGGCTGAGACCACTCCTTCAGCCTGCATC
TTGCGCGTTAAGCAATGACCGCCCGACAAGACGCACCGGGTCAAAAGAGAACACGTGCTC
CAGCGGCGCATCATGGCAGCGACCAACCAGCCGGTCCGGAAAAGCGGCCCGTCCGTGATC
CAAATCCACCTCAGCCGAACAGATCGGGCAGGTGCCCCAGTGGCGCACGACGGCGAACTC
GCGAGATTTCAACTTTCGACCTGGCGCTGGCATGGTGCGGAGCTGACCGTAGAGCTCGCT
GAGAGCCAGGAACGAGGGCCCTGCCATGGTGACCCGCTGTATGGGCAGGAGGAACACCGG
CCGCGATAACCACCAGAGCCCGGTCGTCACCAACATCACAAGGCCGAACTGGGCCAATGT
TGCGGTGGTCACCGCGTGGCCGCGGCTCCATGAGGTGTACAGCCAGAACCAGGCGAGTCC
GATCAGCACCATGTTCAAGGCCGCGGTTCCGATGAGCACGTAGCCGCGCCAGGACTGCAC
CGGGAATGGCCGGCTGCCCACCAACAGCCGGAGCCATAGCGCAGGCTTGGCCGGATCCAT
CTGGTAGCGGATCAGGGTCGGATCGGCCTCGGGCGGCGCGACGTCCTCCTCAGGCTCCAC
CTCGGGCGTCGGGCGGAAATCGAAGGACAGTCGAGAGGGCAGGCCACGGCCGCCCCCCTT
TTTGACCACGAGGTAAGGGGTCAGGGTAGAGCCAGCCTGCGCGCATCGCTGCCGAAGCTG
CTCCTGTCGCGATTCCCACCAGTTCTCCAGCTCGGCCGCCCTGAACACCTTGGACTGGGC
ATCGCCCGTTCCTTCCAACTGCTGAAAGAGCGCCCGAAGGGTGATGGTGTCCGTAGTGGG
GGGCGGCTCGCCGCGCGAGATGGCGGTCAGGGTCGTTTCCATGACCTCCCGGAGGACCCG
GGCGTTGCGCTGTTGCCCCCCCTCCCGGTCCAGCCAATCAAGCGCCAATTTGAGGGATTC
AACCTGTGGATTACCCGTTTGGGCGGGTTTAGATCTGTTTGCGTCCATGGCCTGCCGCGA
ATTTCTGCTTTCCCTCCGATCAAGGAAAGCGCCATGGACACCATCCCAGAGCCGTTCTCA
CTTCGCAATCCGTCGGGCAACCCGCTGGCGCGGCGTGGCGGGTTCCGCGTCCCGTTTGGC
CTGAAGGATGGCCGTGTCTGGGCCCCCAGCGAGGTGCCCAAAGGCAAGGCGTGCGGCTGC
ATCTGCCCGGGGTGCCATGCCCCGCTGGCGGCCAAGGCCCAGGAGAGCCGCCGCAAGCGC
CCTCACTTCGCCCACCTGACCGACACCGGCTGCCAGACGGGTCGCGAAACCGGGATCCAC
GAGCGGGCCAAGCAGCTGATAGTCGACCATCAGCGGCTGGTGATCCCGGCCTGGACCGGT
GACCCGATCGACATGCCCAACCCTCCGCATGCCCGCGACGACGATGGCCGGCTCCACTTA
GGGCGCCAGGTCGACCAGCCGAGCCGCAGCATGGCGTTGCGCGACATCGAGATCGAGCGA
TCGTTTGGCAGCTACAAGCCCGACGTCGTGGCCCGGGATTCAGTTGGGGAGCTGCTGATC
GAGATCCGCGTGACCCATGCCGTTGGCGATATCAAGGCGGCACGAGTCCAGGCGCAAGGC
CGGAGGATGATCGAGATCGACCTGTCCAAGCTGCACCGTGACATTCCCCACGACCTGGCA
GCCTTTGAGCACGCCGTGCTCGATGACGCCGCCAATCGCAGTTGGATCTCGTGTCCCGAG
GCAGTAGCGGAGTGGGAGGCCTCCAAGCAGGAGCTGGACGAGCAGATTGCGGCGAGGAAC
CTGGAGATCGCACAGCTGCGGGATCAGATGGCCAAGGCCGCCCAAGCCCGTCAGGAGCGC
GAAGCCCAGGAGACCAGGGATAAGGAGGGCCGGAAGGCCTACATGCGCCGCCAGAAGCGT
GAGATCCACGCAAATGACCTGAGTCAGCTCATGGAACTGACCTCGCCTGAGCGGATCGAA
CGAATCTTGCGAGAGTATAGGGTCAGCGCGGAAGACCGCGTCAGCGAGCTCCTGGACGCC
GTGCCAGCGGCGATTCGGTCCGCCTGCCTTCGAGCCCACGAGGATGCATGGATCTTCGGG
GTGGATCCGGCTCTTTGGCAACTCCTGGCCCATGACCACTTCGTGGCAAAGCGGTCCCCG
GGTGATCGCTTCAACCAGAGGGACGTCGCCACCTGGGTGCATCGGAGCTTCCAACCGGAG
CCGGCGCTGTACAGGCTCTTCATCACCCAGTACGCCGCCCGTGCCGAGGCCCAACGGGCA
GGGTTCACCAAGAGGAGACTGGCCTACTGGGTATTCACCGACGAAGAGAACGAGCGCATT
CCGAACTTCTACACCCCCGTCAACGATTTCGTCGACAGACTGGAGTCCGCCCGGGTCATC
CGGCAACTGCCGGCGCCCAGAGGCGAGTGCGAAGTCCTTCCGCCGCCCGCCGCCGGCTGG
CTCCCGGGCGCCTACGTGGCCCCGGGCGACGGTTCCGGAGACCGATAGCCCCCGCTTGTC
GCTCTTTGAGCCGACGGCACCTAGAATCGAGGGTTAGAGGGGCGCGCGATTTTATGCATG
CCATTGATTTCAAATGACATGGAGTCTTGTCGCCCTCATTTTTCCTTCGATTCACTGCCT
TTCCAGGATCCGGATTCGTGACAGCACTTGAGTCATCTGCCGGCTATGAAGGACTAGGTT
CCAGTGGGAGACAAGATGCCAAGCCATGCAACGCTCGCCAGAACCAAAACGGCCAAGGTC
GCCTCCGTGAACAGACTCTGCCTAAGCTTGATGACTGCCTGTGCGCGATTGCCTGCCTTC
AAAGCTGCCTCCAGGCTCGGGCTCAACCGATACCGATTGGCAGCAGCCAACGCCAGCATG
CCTGCGAAAAGCAAGAGCTTTACCATCAGCAGCCGGCCATACAGCGTCGAGATGAGCGGA
TCAAACGATGGTCCGGCGATCAACAGGTAATTGAGAATTCCACTCACGACGAGTGCAGCC
ACGATCGCTGTACCTATGCGAGCAAAGCCATTCGACGTCCGACTGAGGACCGCTACCGGG
TCTTGCGCGACATCCTGCTTGTGGGATGCCAGCATCAAGAACGCCACCAATGCGCCCACC
CAAGCGCCCGCTGCCCAGAGGTGCGTGATATCCGACGCAAGATGGATGTAGCCGCGAACG
CCGTCGTCCATCGCGCCGTGGCCTGCCCACGCAAGGGTTGCCAGCGCCACGCCGGTGGAG
AGCGCCATCACTGCAAATCGCAAGGTAGCGTTCAATTTCAACATTGCGACGAGCATACAC
ACCAACAGCGCGAGGATGCGAATGCACCAGGCGATGCCCATGTGCGTGCCCGTAATGAGC
ATGTCGAAGACGTGCATTGACAGCTCCGCGTAGCTCTGGGCACCGGACATGGCCTTGGCC
ATGACCGTCATGCCCCACATCGACAGGGCAATGCCGATGGCAGCGGATGCGCCAATGAGG
ACGCGATAGCGGCGCGAGATCGTCGAGGATCGCTCGTCGTTGCCCAAAGCATAGAGACCG
AACATGGCGACGCCAAACGCCGCCGCCAGGTCCAGATACAGCGCCAGGCGCAGGACGATG
GTCAACCAATCCCCGGCCATGGGCTTACTTCACCTTGAAGGTGACGTTACCCGTGATCGG
ATGCGTGTCCGAGGAGACGGCACGCCATTCGACGCGATAGTCACCGGGCTGGAGCGCCTG
TGCCGGCGTGATGACCATGGTCTTGCCGTCGCCGGCAGCCGCGACGCGGGCGTTGATCTT
CATCGGGCCATGGCTCGCCATTCCCGGCATGCCAGTCATGACAAGGCTCGCGGCGGAGAA
CTGCGGCACCAGCGTCTCGGAGAACTTCAGTTCGATGGTGGCTGGCGCAGAAACCTGCGA
CTTGTCGGCCGGCGTTGAAGACACCAGCGAAGGATGCGCGAATGCGGCGGTGGCGAACAG
ACCAGCAGCGATCGGCGCGACGAGCTTGGCGATGAAACCTGAACGGGTCATAGAAGTTTC
TACCTGGATGTGTGAGGTGTGGTTTAAGAACGAAATGCCGAGATAAGGCTTGCACCTTTG
CAACGGCGTGGAACGAAAGAAACGGTTTGCTGGGCGATAGCAGGCTCCTGTAGTTTCAGA
AAGAAAATCCGGTCACAGTCGGCTCGCTCTCAGGCGCAAGGCGTTGCCAACGACCGACGC
CGAACTCAGGCTCATCGCCAATGCTGCGATCAGCGGCGACAGCAGCCAGCCCGTGAGGGG
ATAGAGAACCCCGGCGGCGATGGGGATGCCCAGTGCGTTGTAGAGGAAGGCGAACATGAG
GTTCTGCTTCATGTTGCGCACGGTACTCACCGAGAGCGTGCGAGCGACAGCGATGCCACG
CAGGTCACCCTTGACCAGCGTGACCTGGGCGCTGTTCATCGCCACGTCGGTTCCCGTTCC
CATGGCGATGCCCACGTCTGCCTTCGCCAAGGCCGGCGCGTCGTTGATGCCGTCTCCGGC
CATGGCGACGATGCGTCCTTCTTTCTGCAGTCGCTCGATCAACATGAGCTTGTCCGCCGG
CTTGACCTCACCATGCACCTCGTCGATGCCTAGGCGTGCACCGACGGCTTTGGCGGTGGT
CTGCCCGTCCCCGGTGGCCATGATGACCCGCAGGCCCGCAGCCTTCAACGCGGCCAGGGC
CTCGGGGGTGCTGCCCTTGACCGGATCGGACACGGCGAGCAAGCCCGCGAGCTGCCCGTC
CACCGCCAGGTACATGACGCTGGCCCCTTCGCCGCGCAGAGCTTCGGCCTGGGGTACGAG
CGGTTCCACCGATACGCCAGACTGTTCCATCAGCACTGTGTTGCCCAACGCCAGTTGCCG
GTGCTCAACCTTTCCGCGCACGCCGATGCCGGTTCCCGATTCAAAGCTCTGAGGCTTCAC
GAGTTGGAGGCCCTGGGCACGCGCAGCCTGCACGATGGCGTCGGCCAGGGGGTGTTCACT
GCCCTGGTCCAGGCTGGCCGCAAGACGCAGCACCTCATCGTTCGTAAAGCCGGGGGCTGC
GACGACCTGATCGAAAGCAGGTCGGCCTTCGGTCAGGGTTCCTGTCTTGTCGATGACGAG
GGTATCGACCTTGCGAAGATTCTCGATCGCCGCGGCATCGCGGAACAGCACGCCCTGCGT
GGCGCCACGGCCCGTTGCGACCATGATCGACATCGGCGTGGCCAGACCCAGCGCGCACGG
GCAGGCGATGATCAGGACGGCCACCGCATTGATCAGTCCATAGACCCAGGTGGGCTGTGG
CCCGAAGAATCCCCATACAAAGAGCGTCGTTACCGCAATGGCGACGACGGCCATCACGAA
GTAGCCGGCAACGACATCGGCCATGCGTTGCATCGGTGCCTTGGAACGCTGCGCCTGGGC
GACCATCTGGACGATCTGCGATAGAACGGTGTCCGAGCCGATCCGCTCCGAACGCATGAT
CAGCGCGCCGCTGGTGTTGAGTGTGGCCCCGATGACCTTGTCGCCCGCGCGCTTGCTGAC
GGGCAGCGGTTCGCCGGTCAGCATGGATTCGTCAATCGAGCTGCTGCCCTCGTGCACGAT
GCCATCCACCGGCACCTTCTCGCCGGGGCGGATGCGCAGCAGGTCGCCGACGTGCACATG
GCTGAGTGGCACGTCTTCCTCGCTGCCGTCCGCATTGATGCGCCGCGCCGTCTTGGGTGC
CAGCCCCAGCAGCGACTTGATGGCTGCCGAAGTCTGGGAGCGGGCCTTGAGTTCCAGCAC
CTGGCCGAGCAGTGTCAGCGAGATGATGACGGCGGCGGCCTCGAAATACACGCCGACCCG
TCCCATGGACATGAAGGAAGCTGGAAACACTTCCGGCGCAACGGTTGCCACAACGCTGTA
GATGAATGCCGCACCCGTTCCCAGGCCGATCAGTGTCCACATGTTCGGGCTGCGGTTGAC
CACGGACAGCCAGCCGCGGGAGAAGAAGGGCCAGCCGGCCCACAGCACGATCGGCAACGA
CAGCACCAACTCGACCCAGCTCTGTGTAGCCATGTCCATCAGGTGCAGCCGCTCGCCCAG
CATCGCCAGCGCCAGGACCACGAGCGTCAGCGGCAAGGTCCACCAGAAGCGACGCGAGAA
GTCACGCAACTCCGGGTTGTCGTCATCGAGGTCGGGCAGCAGAGGCTCAAGCGTCATCCC
GCACTTGGGGCAGGTTCCCGGATGATCCTGGCGGATCTCCGGGTGCATCGGGCAGGTGTA
GATGGTTCCGGGCGCGGTTGGCGATGCCGCCGGGGCCGGTGAAACTGCGGTGCTGGCATG
GTGATGCGGTGCATGGCCGCTGCCTGTGCCTATGCCCGCGTCACCGCTGGCATATCGCGC
CGGATCGGCGTCGAATTTGGCCTTGCATCCGGTGCTGCAAAACAAGTACGTGTTCCCCAA
GTGCGTGGAGCGGTGCTCCGACGCCGCCGTGACCGCCATGCCACACACCGGATCTCGCGT
CGCGGCATCGGGCTGCGTGTGGCTTGAGGACCCGCCCGCGTCGTCACTTCCAGCATGGCT
GGCGTGATGGTGGTGGGTATGCGGGCCGGACGTTGTGGCACCCGCCGCCATGCCTGCGTG
CTCATGTCCTGAAGACTTGCTGGGTGAATTCATAGTGACAAGTGCCCTCCGCCGTTAACT
GTTGGTGTCTGGTGATCGCAGCAGGCCGCAGGCGCGCAAGGAGACAAGCGCGGCGTCGCG
TGCTCGCACGGTGCGAGTGCCTCGACTCATTGCTTCTGCTCCTTGGAGGCTGCGGCACCT
TCCTCACCCTGACGCGCGGCATGATCGTGTCCGCCGGGGCCGTGACCACGGTGTATGAAC
AGGTGCATCAGCGGACAAGCCGCCAGCAGCAGGAAGGGGAGATAGCCGGCAACATGGGCC
GTGTGCTCCTTGAGCAGGAAATACGCGGCGACAGCGGCGATGACGAGGAACGCCACGCCG
TAGCGCGATCGCCAGAACCGGGGACGATCGCTGGGGGTCTGTGTGTGCTGATGCTGCATG
GCATATCTCCACAGAGAAGGGTTGATGGATGGTCAGCGATGCGACTGATAGACCGTGCTG
CTACCGTTTTTCCCGATCAGCAGCACGTCGTAGGCGTCCTTGCGTCCACCATAGGCCGGA
CCATCCATGCCGGGCGAACCGACCGGCATGCCCGGCGCCGCGAGGCCGATGGCCTGCGGG
GCTTCGCGCAGCAAGCGTTGAATGTCCGAGGCAGGCACATGACCCTCGATGGCATAGCCG
CCGATCTGCGCCGTGTGGCAAGAACCGTACTTCTGCGGGATGCCCAGCCGCGTGCGCGCT
GCGGTGTTCCCGGTGTCGAGAACCTGCACATCGAAGCCTGCGCCTTGCAGGTGTGAGAGC
CAGTCCTTGCAGCATCCGCAGCTCGGGTCCTTCCAGACCTTGGCAATCGGTCGGCTCTGC
GCCAGGCTCGGTCCTGCGAGTGCCATCACCAACAAGCCAGCGATCAATGCCTGGCGTCTC
GGCACTTTGCTCTGGCTTCTGTCGTAGTGCATGTTCATGGATTGCCTCTCATCAGATGAT
CGAACCCGCTAGGTTCTAGAACCAGAATCGCACGCCAGCCACCCAGCGCGTCTGCTGCGC
ACGGCCGCCTTCGGCACGCACATAGTCCGCGGTGCGTCCGAAGCTGCCCGCCCGTTCCAC
GCCGATATAGGGGGCGAACTGGCGACTGAATTCATAGCGCAGGCGCAAGCCAGCAGACGC
TTCGGCCAGGCCCTTGCCGATACCGCGTTCCGGGTCGTCCTTGCCATAGAACTGCAACTC
GGCGCGAGGCTCCAGAATCAGTCGCTGGGTCAGCAGCAGCTCGTAGCTGCCCTCGACACG
CAGCGCCGTACGTCCACCACTTCCCACGTAGCCCGTCGCCTCCAGCTCGAACCAGTAGGG
GGCGAGGCCCTGGATGCCGAAAGCCAACCATTGACGGCTCGGGCCTTCTCCGTTATCCAC
CCGAACGCCGAGCTGGGTGTCCCAGTACGGTGCGACGGCGTGCCCCCAGAGAAGCTCGGT
ACGCGATTCTTCGAGCTTTCCATTGGCGATATCGCCTTCGGCCTTCACGACGGCCTTGTT
GTAGGTCGTCCCATACCACGCCTGGAGGTCGTAGGCCGTGGAATCGTCCCCTTTGCGCGT
GAAGCGGCGTTCCAGGGTTTCGCCGCGCAACGAAAAGAACCTGTGTTCGTCGGCCAGCAT
CAGCCGCGGCACACCGGGTACGGCGTAGTCGCCCGATCCCAATGTCAGGCCATTGGAGTA
GCCATGCGGATCGCGGGCGTCAGGAGGCGCCGACCCGCCCTGCATCTGCATGTTGCCGTG
ATCCATGGCCGGGGCCGCGGTCGAGCCGCTCGCCGACGTCGCGTGACCCGCGTGCGGGTC
GGCGGCAGGAGCCACGGTCTGAGTGGATGGCGCGGCCGTTTGAGCGTCGGCCTGGCCGTG
CGCTGCATGGCCGTTCTGTGCTTGTGCCTGGGCGGCGACGCTTACCAGGGCCAGAAGCGT
CGTGGCCAGTGCGCGAGTGGGGAGTGCTTTGGACATTCTTGGTCTTCCTTGTGCGCTGGG
TTCAAGACACCACGACTTCGCGGAACATGCCGGCATCCATGTGGAACATCAGGTGGCAGT
GCCACGCCCAGCGGCCGAGCGCGTCGGCTGTCACCAGGAAGCTGATGCGTTGTGCCGGCT
GCACCGGCAGGGTGTGGCGGCGCGCAAGGAAGCGACCGTCGGGGCTTTCCAGCTCGCTCC
ACATGCCGTGCAGGTGCATGGGATGGGTCATCATGGTGTCGTTGTGCAGAATGACCCGCA
GCCGCTCGCCGTGTTTGAAGTGCACCGGCGTGGACTTTCCGAACTCCAGCCCGTCCAGGG
ACCATGCGTAGCGTTCCATGTTGCCCGTGAGGTGCAGTTCGACCTCCCGGCCGGGGCCTC
TCTTGTCCAGCGGCCCCGACGGGGTATGCAGATCCGCGAGGGTCAACACGCGCCGACCGT
TGTTGCGCAGTCCGATGCCGGGGTCATCGAGGTTGGTGCGCGCCATGTCAACGCGCATGT
CCGTGCTGGCACCATACTCGGTGCGAGCGTGGCGAGCAGTAGTGCTGGGCACGGCCAGTC
CCCCCGCCGCCGCGGCGTGTTGGCTGTGATCCATCGCCATGCCACCGTGGTTCATGGCGC
CGTGATTCATGCCTGCCATCGCCCCATGATCCATCCCGGACATCGAACCCGAGCCCATCC
CGGTCATCCCGGTCATGCCCGTCATGCCCGTCATGCCCGTCATCCCGGTCATCTCCATGG
CCTGGCCGGACCCGCCATGGTCCATGCCCCCCATCATGCCGCCCATCATGTCGTTCATGG
TCAGCCATTCGACCGGATCGAGGGCAGGCACGGGAGCTTGAAGACCTTCACGCACGGCCA
GCGTGGCACGCGCGTAGCCTGTCCGGTCCATCGCCTGGGCGAAGATCGTGTAAGCGTCAT
CCCGTGGCTGGACGATCACGTCGACGGTTTCGCCAGGACCGAATCGGAACTCATCGACGG
TCACCGGCTCCACGTCAACACCATCGACGTGCACCACCGTGAGTTTCAGTCCTGGAATGC
GTACGTCGTAGAAGGTGTTGCCCGCACCGTTGACCATGCGCAGCCGCACGCGCTCACCCG
GTCGGAACAGCGCCGTCCAATTGCCGGCGGGGGTGACGCCGTTGGCCAGATAGGTCAGCG
TGGCGGCAGACAGATCTGCGAGATCCGTCGGATTCATCCGCATCTCGTTCCACATCTTGC
GCTTGTCGATCGCAGCGGCCGTGCCTTCGCGCGAGGCGTCCCGGAAGAAGTCGAAGACGG
TAGGTTGGTTGTAGTTGTAATAGTCGCTTTGGGACTTGAGCTTGGTGAACACCCGCATCG
GGTCTTCGTCGGTCCAATCCGAGAACAGCAGCACGTGGTCACGGTCGGCGTGGATGGTCT
CGGCGCCAGCGGGGTCGATGATGATCGCCCCGTACATGCCCGTGAGTTCCTGGAAGCCGG
AGTGCGAGTGGTACCAGTAGGAGCCGCTCTGCTGAACCTTGAAGCGGTACGTGAAGGTCT
CGCCGGGAGCGATGCCATTGAAGCTGATGCCCGGCACGCCATCCATCTGATACGGCAGGA
TGATCCCGTGCCAGTGAATGGATGTGGCTTCACGCAGCTTGTTGGTTACACGGATTGTGA
CGGTGTCACCCTCGCGCCAACGCAATGTCGGTGCCGGCAGCGAGCCGTTGATGGTCGTAG
CCACGCCTGGCTTGCCCGTGAAGTTCACGGGCGATTCGGCGATCACCAAGTCGAACTCGG
TGCCCTTCAGCACAGGGGCGGCACCGCGCGTCGCGGAGCCTTGCTGGGCAAATGCCTTGA
ACGCAGGCGTGGACAGCCCAGCGAGAACGCCGCCGGCGGCTAACCCTTGGACGAAACGCC
GACGAGAAAGGCCCTGTGTGGGCACGATAAAAAAGGGTGAACGAGGCGGCATGGCCTGAA
ATCCTCCATAGATGACTCGGAAGTCGTTCTAAACGCCACCCCATCCTGAGCGGCACAGTT
CGACGCAATGCAGGTAATGCTATGGGTTGGGCACTTTCCATCGAATGACCCCTGAATTAC
ATTCATGTAATGTTCGTGTCATGTTCGTGGAAGCTGGCAACCAGTAAATTGCTGATTGAA
AGTGGATGAATGCGTACATCGTGAGCGGCTATTTTTCCGCGCCGTAGCGATTTCATGGGA
CATGCGATGAAACTGCTGGTCGTTGAAGACGAGAACAAGACGGCGGATTACGTCCGCCAA
GGTCTCATGGAGGCGGGATTCGTCGTGGATCTGGCGCGCAACGGATTGGACGGACACCAC
CTGGCCATGGGCGAGACATACGATCTGGTGGTCTTAGATGTCATGCTGCCGGATGTCGAT
GGCTGGCGCATCGTGCGTGCCCTTCGAGATGCCGGTAAACAGGTCCCTGTGCTCTTTCTG
ACGGCGCGTGGCGGTGTAGACGACCGTGTCAAGGGATTGGAACTGGGAGCGGACGACTAC
CTCGTCAAGCCATTCGCGTTCTCTGAGTTGCTGGCGCGGGTGCGGACGCTGCTGCGACGC
GGAAGCGCTCCGAGCCAGCCTGATCGCATCCAGGTTGCCGATTTGGTACTGGACTTGGCG
CGCCGGCGCGCAAAGCGCGCTGGCCAACGCATCAATCTCACCAGCAAGGAGTTCGCGTTG
CTTGAGCTCCTGGCCCGTCGCCAGGGGGAGGTCCTTCCACGTTCTCTGATCGCGTCGCAG
GTATGGGACATGAATTTCGACAGCGACAGCAACGTCATCGATGTAGCCATCCGCCGTCTA
CGCGCGAAGATAGACGATGCGTTCAATCCGAAGCTCATCCACACCGTGCGTGGAATGGGA
TACACGCTCGATGCGCCCGATGATGCCCCTGCGCCATAAGCCGCGGCAAAGCCGTCCAGC
GTCGCTTGCATTAAGGGTCACGGCCCTGGTTGGTATCGCCACGACCTTGGTGTTCCTTGT
GTTCAACTGGGTCATTCTCCGGTCGTTGGAGCACCACTTTGCTCAACAGGATGCCCACGA
ACTGGAGGCAGTGACAACCGCTTTGGCTGAGCCCTTGCACCAGCTTGCAAGTGACTTCGC
AAGCGACGAACTGAAGCAACACTTGGCCAACGCAGTCGCAGGACATCATGGAATGGCGTA
CGGCGTCTACGATGGGTCTGGCAATAGCATCTATGCCACGCCCGGTCCTGACCTGTCTAA
ACTTGCCAGTAGCAAAAAGTTGGTCAACCGCATCACCGCTGACGATTTGACCGTGTGGCA
GGAGGATCAGAGGTCATATCGAGGTGTGGTGGTACAACTGCCTGCTGACGATTCAGCGGC
GTCCGGCTACCGCATCGTCGCCGCCATGGACATCGGCTTTCATCTCGACTTCCTGGCCGA
GTTCAAGCGCATGCTCTGGTGGGCAACCGGCTTGGTAATGTGTCTGGCGCTCGGTGTGGC
TTGGCTGGCGGTGCAGTGGGGCCACCTGCCGATTCGCAAGGTCAATGAAGAGATTCGGGC
GATTCGCTCTTCAAAGCTGGATGTGAGGCTGGATCCTCGGGATGTGCCGATCGAACTGGC
GGAACTGGTATTCGCCTTCAACGATATGTTGGCGAGAATCGAGGAAGGCTTCACCCGGCT
ATCACACTTTTCCGCAGACATCGCGCACGAGTTGCGCACGCCCGTCACCAACCTGGTCAC
GCAGACTCACGTGGCGCTTGGCCAGCCGCGCAGCAACGAGGAATACAGAGAAATCCTCTA
TTCAAATTTGGAAGAGTTTGATCGGATGGGACGCATGATTGGTGACATGCTGTTTCTTGC
CCAAACGGAAAATGATCCCCGTAACTTGCGTCTGTCTACCATTGATCTGTCCGAATTGGT
GCGGAGTCTGTTCGACTATTTCGAGGCGCTGGCAGAAGATAGCGGCATTACGCTTGGTGT
TAAAGGGGCGATCGGCAGCATAGCGGCGGATCGGGAAATGCTCACCCGGGCGCTGAACAA
TCTTCTCTCGAATGCAATTCGACACACGCCTCGCGGCAAGAGCATTACGGTCTTGCTTTC
GCAGGATGAGCAGTGGACAACGATCAGTGTGGTCAATCCCGGTGAGAGAATTCCTGAGCC
CGATCTACCAAAGCTCTTCAACCGCTTCTACCGAGTTGATCCGGCACGGCAACGAAATAC
GGCCGGCGCCGGTCTTGGCCTTGCCATCGTGAAATCGATTGCGGAGGCACATGGTGGCTC
CGTTGCCGTGACCTCCAGTGAGCTTTTCATCAGGTTTGACTTGGTATTGCCCCATCGGGT
TCACCCCCGTTTTCACGGACACTTACAAGAAGGCCGATTCAGGCCATGAGGAGTGTTCAT
GTCAAAGCGTCGTAAGTTCAGTGCCGAGTTCAAGCGTGGTGCAGTGGAGCAAGCCAGTCG
GCCAGGTGTCAGCTGCGCCCAGGTAGCCCGTGAGCTGGGCATCCGTGACAGCCTGCTGAC
TCGCTGGAAGCGGGAGGCACAGGCGGTGGGAAAAGCCGCCTTTGTTGGCACCGGTAGCCC
GCGTGACGAGGAAGTTGCCCGGCTCAAGCGCGAGTTGGCCAGGATCACCAAGGAGCGGGA
TTTTTTGCGCGAAGCGGCGACGTTCTTTGCCAAGGGATCATCCTGAGGTATCAGGTGATC
GAACGTTGCCGCGATGAGTTTCCGATTCGCCTGATGTGCCGCTGCCTGCGGGTATCGACC
AGTGGCTACGACGTAGGGTGCTGGGCGCCAACGTCTGCGCATACGCTGCCAGGTACCGCG
CTACGCTGTCAGGTGTGGCTGGGAGGTGGCCCTGCCATTCGACCTCGAAGTGCCGCAGCG
CCGACGCGTAGCTGCGCACCGTGTTTTGGCGCGTGGCCGCATCGAGGTAGCGGTCTAGTT
CGGTCACCGATGTATGGCCTCGACAGAGGTCGGCTGTCGCAGGGTCGACAGAATCGTGCA
CTCAGCCCGCTGCCCGCCATGGCAACTAAAAATTACCCGTTCCAGCTCGCCGGCCATGCG
CTGCAGGTCGGCCATCCGCGCACGCACGTCGGCCAAGTGGCTGCGGGCCAGCCGATCCAC
ATCTGCGCATGAAAGGGCCTCATCCCCGGCCAACTGCAGCAAGCTGCGGACCTCTTCCAA
GCTGAAACCCAGGTCCCGACCGCGCGCAATGAAGCGCAACCGTTCAATGTCCGCCGGGCC
ATAGACCCGATAGCCATTGCCCGAGCGCCCCGGGCGCGGCAGAAGTCCGATCCGCTCGTA
ATAGCGGATCGTCTCCAGGTGGCATCCGCTGGCATCGGCAGCCTCACTGATTTTCATTCG
TAGGTACGCTTGACTCCGTAGTAGCTACAGACTTTACGCTCACAGCCTGTGCCATGCCAG
CCCGCCCGGCGCGGCTTCCCTGCGACTGGAGAATGATCCGATGACTGACTGCGGCTGCCA
TCACGAGGCCAAGAACGCGCAGGAGCGGCGCGTTCTCTGGATTGCCCTGGCCTTGAACGC
GGCCATGGCCGTGATCGGCGGCATTGCGGGCTGGATCGCCCACTCCACCGGCCTGTTGGC
AGACGCCCTGGACATGCTCTCCGACGCCACCGCCTATGCCATTGGCCTGGTCGCCATCGG
GCGCACGGCCCGCTTCAAGGCGAACGCAGCCTGGGTCAGCGGTAGCGTACTGATGGTGCT
GGGCGTGGGCGTGCTGGTAGAGGTCGGCCGTCGAGTGATGTACGGCGCCGAGCCGGTGAG
TGGCTGGATGATCGGCACGGCGCTGCTGTCGCTGGTGGTCAATATGACTGTGCTGCGCAT
GCTGGCGCCGCTGAAGTCCGGCGAAGTGCACCTGCGGGCGACCTGGTTGTTCACCCGCGC
CGATGTCGTGGCCAACGTCGGGGTGATTCTGGCCGGCCTGTTGGTGTGGTGGCTGGGCAG
TCCGTACCCGGATTTCGTGATCGGCGCCCTGATCGGGCTGTATGTGATCAAGGAAGCCGT
CGAGATTCTGGGTGATGCCCGCCGCGCACGTGCCGACGCACGCAAGACCCCTCCATGACC
GCCCTTGGCCGGATGCGGATGTACCTACGCTGGCTGCTGCTATCGCAGCTGGCCGTGGGA
TTGCTGGTCCAGCCGGTCTTGGGTATGGCGAGCGAAATGCACGTTCAGACCCATCGGGCC
GCTGCCGCCCATGGGCCGGGAGCGGCCGCACCGACACCTGAGCGTGGCATTGGCGCCCGC
TGAGTGGGTACTCCGCAGTAGATTCGTGTGAATCACTCGCTTCCGGACCGCGGCCGAAGC
ATCGCCGATTACTTTGGCCTGCGCTGCGGAAGTAACTCCACCGTTGCTTCTGGCAGCGCG
CCCAGCTGCGCCAGCTGGTCCCTTGAGCCGCTGTACGATTCATAGAACTGTGCCCACTTG
CTGAAGCCGCCCAGTTCGCCAACTGCGCGGATCATCGCGACGTGGGATGCCGTTAGCAGA
GCGACCTGCGATTCGAGCTCGGCGATGCGCACATCGCGATCTGCCAAGGCGCTGGCCGCT
GCATCACCAGAGAGCTTTCCCGGCCTGCCTCGCCAACGACGGAATTCGGCTTGCCGCTCC
TGATACTGCGCAAGCATGCGGCTGCGTTCTACGCTCCGGGTGATCGACGACGCTGCATTG
ATTCGCGGATGCAAACGTGCAACTGCCCGCGCGGTGATGTCCTCATCGCGGGCGAGGAGG
TCGTCCAACACCTGACGCATTTCAGGGTCAGGCTCAGATGTCTGTTTTTCCAAGGTGTCG
CTATCCATCCATAACTCCCGTGCGGCGAGGAAGAGAGAGGTCGGGACCATCGGGGAAAGG
CTTCTCGCCTTGCTTGGTTGCCAAGAGTGTGCGCACGCCGTCAAGTCGGACCTTTGCATG
TTGAATTTGGTTTGTGCGGCCGATGCTCTTTGAAGGCTTGGTCTCTGCGGCCTCGACAGC
CGCGGCCAACTTGAGTTCTAGGGTGCGCAGATGGCGACGGTTCTCTGGCAAGTTTGTCGC
CGAAAGATGGCGACAGCCGGAAAAGCACTCAAGATGTTTCGGGCACGGATCGACAGTGAA
GCTGTTCAAGCAATGCCCGTAGGGAGTCGCGTGAAAGCCATCGGCTTCGACCTTCAGGAA
CTCGAACGCGGCGGTGTCACCCTCGGTGCTCTGGATCTTCTTGAACGCATCCACGATTGG
ACCGCTGGCTTTTCCGGATTGGATCATCTTCGCGACAGTGCTGGCCTTCTCGCCGAGCGC
CATTTCCACGTCTGCAGGCAGTTCGAGTTGATCCAACTCTTCCGCCAGGCTGCGATGATC
GTACTCGTAGCTTTGGGCCACGCTACGGCGATTGAAGCGTTTGGAGATGATGGTGTCGGC
CACGCCGAGACGGAAAAGCTCGGTGTTCTGTAGGTGACGCAGGGTGTGGGAGGTGAGTAC
CAAGTCTTTGTCCTCGTCAGATTGCGCGTACCGTTTGAACAGCGTGTCGCGGGACTTCTG
TTCGCCCAGGGAAAGGTTCACCAGGCTTGTATCGGGCCGACCAATGGAGACGTATCGGGT
GACATCGCAGACCCCATTGTTTCGCTCCTCAGCAAGGGATCGTTTCGGATGCAGGAAAAG
AAATTCCCAGGAAGCAAAGCTGCGATCGGTCAGACTGAAAAGGTCGGTGTCCGGCAACTT
TGATCTGGCCGCGAAACGAAGGTAATTTTCAAGATCCCCGATCTTGACGTAGACCTGGCT
CATGTCACGCCTTCCATTGGGTGAAATTGCCTTGCCTTCAACGTCTCTCAGCACCAATGC
GCCACCATCTTTGCCCTCGAATCCCGCCATCCGGCGAAAGTACATGCGAGCGGTCGCACT
CATTTCACCTTGAAGACTAGCATTCAAGCTCTCTTGAACTTTCTGGAGCTCGTCGAAGCA
ATCAGCGGAATAGTTCTGACGGCACTTCTGCGTCCAATACTGCTTCTTGTCCTCGGCCAG
GTCTAGCCAGAAGGCGTTTCCGGAAAGGCGAGGGTAGATTTGCGTGGTCGGCACCAGCTC
GCTGAGCGCAAAGTCTGGCAGAACGCGCCCTGTTTCAGTCTGCTTCCTCAGCGTGCTTCG
TAGCGGATTTGTGATTGCCTCAGCACGGGTCAGGGTCTCACTCACGATCTCCTCGAACAT
CTGGGGAATGTAGTGAGTCTTGGCGACGAGCACCTTGCTATCGGCATTCTTTGCCTGCTG
CTTTTCCGCGAAGTGCCGGATCATGAGCGATTGCGAATACCCACCTAGCTCCCCGGCAGG
CCGCTGCTTGGAGTCGTAGTAGTGCCGGTCCGTTCGCCACTCAGCGGGAAGGAGCGTGGC
CTCTCCAATTCGGAAGCCCGTCAAGATCATGATCCGAATGGCTGCAAAGCGCAGTTCGTC
CATGAAGGTCTGGGGCTGCTCGGTCATGACGATCCGGACCAACTCCCAGAACGCGCGACG
TTCGGGCAGGCGCTCGGCGCGTTTGCGATCTTCCAGGTTGTGCCGAATCTCCGCTTGAGA
ACTGAGAAATCTGGACCGTCGAGTGACTCTAGGCTGGAGTCGTGCGGCGGCGAGGGCAGG
GTAGAGCGGTCCCACATCGGCCAAGTGGTTGGTATCAAACAACACCTTGGTCAGCCCCGC
GATCAAGTCGCCAAGCTTGCCTGATGCCTGGATGCTGTTGCCGGTACGAACCGCGAGAGC
CATCTCGTCAACAGTGATGCCCCACGGCTCGGTGCCTCCCGCGCATGTAGCGATCACGCG
CAAGGGACGTGCCACATTGTTGGCGATGTGACCGAACGAGTTGCGGCGAACAAACAGCTG
TTCAATGACGGCAGCTTTGATGAGGTCTTGCCATGCTGGCGAAAAAGTGCGAGCAGACAA
AGCCGGCAGCCCGTTGGAAGAGCGGGATTCGTTGATCGCATCAATTGCCGGACGTTCCGA
ACTGAAGTGGCGCAAACGATGCTTGGGAGCAACGCCCCCTGCTAACGTAGTGAGGTCCCA
TTCATGCCCTTTGATCGCAGTGCCGCTCTGGTCCAGAGGAATTTCCCAAGGAACCCCATG
CGTCGCGGCCAGCTCCTTTCCGAGCTTGATGAAAGCGGAGAAGTGAGGGTTCAAGACGGT
GCACCTTCTAGCTCAGCCACCACTGCCTGAACCTCTGCGATCGTCCGTTCAAGCTGTAGA
TAGGCCGGCGAAATCGCGTCGCCGCGGGATGAGTCATGGAAGAACCGCGCCACACCCCGA
AAGTCGGCTAGAACTCTCGAGTGCGTCTGAACGTCGTGAATCGGCATGAACTTCCTGCAG
CCATAGCAGGACAAGATCGGGTTGTAGGGACACGCAGCCTGCCCGGAGGTGCACCCACCG
ATCCCCGCGATCGGAACACCATGTGGCGCTCCGCCTATCTGCTGGGACTCCTTCAATTGA
GCGAGCTCTTCTGGACCGATAAACCGATCGTGGGCGATTCGAGCCACGCGTTGATAGATC
TCGGAGATTCCCAGTGCCTTGTTCACCCGCTCCGCCTGGTTGGCCGATGTTTCGTAGTAC
ACGAGCGCGGTAGTCATATCCGAGTGCCCAAGGAACTCGGCCAATTCCTCTTGGCTTGCG
CCAGCGTCAACGAGGCGTTGAGCGGCTGTATGTCGTAGATTGACGGCAGTCGCGCCAAGC
TCGAGCAGATCGCGGAGTAGGGAGCTGATGCGACGACTTGCTTCATTTGCGGATGTGGCG
CCGAACACCCTAGCGCCCGCGTCATCGCCATCAACCTGAAAGCGCCGTTCGATCTCGACG
AAAAGAGGTGTCCACTCGCGTTTTACTCGTCTAATCAGCGGCTTGGCGGCACTAGAACTC
CGCTGTTTCGCCATGCGGAATGTGATGTGGACGGAAGCGAACATGTCGACGGATTCGTGA
CGAACTTTGACGTCACGAAACGTGAGCATTGCGATCTGAACCGGTCGCATCCCGAACTGG
TACGCACACAGCAGCATCGCTGCGTCTTGCACATCTTCGAGGGTCAGCGACGACGCTTTG
GCCTGGATTGCCGCTTCGTCCAAAAAACGAACTACCGCCGCTTCATCATCCACCGAGAGA
AACGCTTCGCCAGACCGGACGACGGCGTACTTGTCGTTGAAGGGAAGGGGCAGGGCGGAT
ATCACACCGTGATAGGAGTCAGCCCATTGGTTGAGTCGATATTTGCATAGCAGTCGCAGG
ATAGATTTCGCGCACGCGTACGCTTCCGCCGGCAGGTCGCGTGCAAAAAATGTCGCCCAG
AATGATCCTATTCCTGTTGGTGCTACCCCCAACAACCTGACGATTTCTGCCTCGCCGATT
GCCTTGCTGCCACGGGCGTACTTGCTTGCCGACGATGGAGCCAGGCCTTCACCCAGGAGG
TACAAGAAGACGTGTTTTATCAACAAGGCGAGTTGCTCGGACAGATGATCAAAGCCAACT
TTCACAACCCGGCCATCGATATGAACCGCAAAACATTTGGCATTGGCTGGATCTCGAATT
GATCGTTGCTTTCCGTCGAAATCGTCGTAGTACCGAATCACCGGAGGCAACGACGGTAGT
TGAGCAACTATTTCGCAAGCCCCAGCTTCCAGCTGCCATTGAATATTTTCATTTCTAGCC
ATGTCGCGCTCCAAGCGAGGCCTAGGAGGGGATCGCTCTTAGAACGGAAACTCTCTCGTC
TAACGCGTCGTTCCAGACTGACGAGAGACGATCTTCAAACACTGCCCGGGCATAGCGAAC
TGGCATCTGTGACTCTCTGGACCAACCGAAGAAGGCGCGCAACTTCTGCAGGGCTTCGTC
CATCGAGTCCCCTTGCTGGAGCAATTGATTCAGCCGCACCACGGCGCACGTGTGGCGGAG
GTCATGGGGTGTGACGGACTGTTTTCCGCTACGGTCCTTTAATTCTTGGCGGATCGACGG
TGGTAGGCAGGCGGATATTTTTGCGAACATCTTCGTCACTGATTCTGTCGACAACGGGCT
GTTTTGCTGTGTGTTCAGCAAGAAGGCGTGGCTAGGCTTTCCTCGATAGTTTTCGACGTA
GGTTTGGATCAGCCCAGCGATAGCGTCACTCACTGGCAGTTGACGGACCGAACTTGCCGA
TTTGATGCTGGGCTTGGAGTACCTCGGATCATCATCGTCGTCGGAATATTGGCTTTCTTG
CACGTTCAACCAGCAACGGGATCGCTGCTGTCTTTCATCAAAGGCGTTTTTGATCACGTC
CGCGGTAAGGAGCAGTAGCTCGCCGCGTCGAAGGCCTTGGTGGAGCATCAACAAGAAGGC
CACGAAGGCGAGCCATCGGGTATGCCTGCGTGGAAAAGGATTGCTGGCAGATGATGGGTC
CAGGACTTCGTATAACGCCTGGACTACGCTCGCCGGCAGCGATCGGATCTGATTCGTGTG
CCTGCTTTGACGGATGTGCAGTTGCCCGTACAGTTCGGACAAGCGATGCAACCGGGCCTC
AATCTGTCGGAGCCGGTTGGTTGAGAGCGTTGTCTTGGACAACCAAGTAACGATCGACAC
GACGAATTCAAGGCCTGCTCGCCAGCGGGATTCGTCCGCTGGGCCCACGGAGGGTTGATT
TCGGATCGATATGAACCAGGACTCCAGGATGTCGGCGAGCACGGCATCGTTCAGGCTGCC
CAACGCGTCATCTAGCGCATGGCTGCCAAACAGGCGGTCAGCATGGCCGTACAGATTCTC
GATGTACCGAAGTTTCTTGATCTGGCTGGATGCGGCGAGGTCGTGGTTGGCCATCAAAGC
CCAAACGCCAGCCCAGTACCGTGGCAACCTTTGTGCATCATCGATAAGCAAGGCACCACG
TAGCGAGCTTGGAACCAGAGTATCTGTGAGCAGGCAGAGCACAGGCAGATCCCATCAAAC
CAAGCAGCCTAATTTGTACCATTAATCATGCTTACTGTTGCGGTCAAAGGAGCTCAAGGC
GGTCTTCCACGCAACACCAGGGGAAGTACCACTTTTTCGCATAATATATATTATGTTCTA
GCCAGACTGGCCCGGGCGACCGCCGCCCGGGCCCAACCCGCGCTGCAGGCTCCCCCTTCA
AATGGCCGCCCCAACACCGGCAGAACCGCGCCCCACAGGCCGAGCCTTTCTCACCCCGTA
TCCAAACGCCCTCGTGTAGGCTCGGCGCACCACTTAAGGACGGGTTTGGCGATGCGCCTG
GCTGATTTTATCGAACGGAATGCGCGAGAAATCCTCGACGACGCGGTGGCATTCGCCGAA
ACGCAGGCACCCGATACCGTCGAGTTCAGCGCAAAGCAACTTCGGAATCATCTTCCCCAG
ATTCTTCAGGCGGTCATAGACGATCTCAGATCGCCGCAGACAGACTCCCAGCAGCTCGCA
AAGTCCCACGGGCTTGCACCGTTGAAACCCGGTCCCGAGTCCGCCGCGTCCTATCATGGC
CGAACCCGCGCCATCGCCGGCTTTGGCCTCAACCAGATGGTGGCTGAGTATCGAGCGCTT
CGGGCTTCGGTACTTCGGCGATGGGCATCCGACCAGCGGCTGGTCACTTCATCGATCGAT
GACATCCTTCGTTTCAATGAGGCCATCGACCAGGCGGTGGCCGAATCCCTTGCTCAGTTC
TCTGCCGAGGTCGAATCCTGGCGGCAGATCTTCCTCGCGGCGCTCGGGCATGATCTCCGA
GGCCCCTTGGCAGCGATCATCTTCTCGGCAGACACCCTGGCCAGTGGGCTGCAGGACCCA
GCTTTGGCCAAGCAGGCCGAGCGGATCATCAACGGCAGCATGCGCATGAAAAAGCTGCTG
GACGACCTGCTGGCTTACAGCCGCAGCAAGCTGGGCGATGGGATGGCCATTCATCCGGTG
GACTGCGATCTTGCCCAATCGCTTGGCGAGGAAGTCGAATTGCTCCGCGCTGCCCTGCCC
CACGTCCCTATCACGTATGAGGTTGAAGGCGATGCCCGCGGTTGCTTCGATGCCTCTTCG
TTGCGCGAGGCGGTTCACAACCTCACGACCAACGCCGCAAAGTACGGCGAACACGGCACC
GATGTGCGGATCAGCCTTGAGGGCCTCGCCGACCAGATCCTGATCACGGTGAGCAACACG
GGGGCCGAACTGTCGGACGAAGTGTTCAACAGCCTGTTTGATCCCTTGCGCCGAGGCTCG
CTCAACGCGTCACAGGGAGAACACGCGAGCCTTGGCCTCGGCCTGTTCCTGGTGCGGGAA
ATCTGCCACGCGCACCGCGGCACTGTCCATGGAAGATGGCGTGATGGCCGCACCTCATTC
GTCATCACGCTCCCGAAGAATGCTGATTGAGGCGACCGCCCTTGCGACGGCACTACAGGA
ACCTGTGCATCACGAAAACATCGACCAACCCGCGCTGGCCATGCCGGAAGGCCTCTGGCA
GCGTCCCAACCACCGCAAACCCCAGCTTCCGGTACAGCGCCACCGCCGGGCCGTTGGTGC
TGACCACGTAATTGAACTGCATGGCCAGGAACCCTTCCGCCCTCGCCCGCTCCAGGCTGT
GTTCCACCAGGGCTCGGCCCACGCCCCGCCCCTGTGTCGCGGCGTCGACCACATACGTGG
CGCTGGCCACATGCGCCCCAAGGTCAGGGAAATTCGGGCCCATCTTGTACATGCCCACAA
CCCGGCCCTCCAGCACAGCTACATGAGGTGCCTGGGCCTGGAACCAATGCGCGCGAAACG
TCTCGACAGCGAAAGAGCCAGCAAAGGGCAGCGCATCCTGCGTCGCAATAGCTTGCTCGA
ACATGCCCCACATCACGTCGAAATCGCCTGCACGGGCGGGCCGGATATCCATGCGACTCC
TGCAGATCTGTGGTGGTGACCAGGCCGGACACTACCAGAATCCAACGCCTGCTCCGTAGC
TGCTTCACGCGCCACCGCCATCGGCTCGGCAATAGTTCCAGATATTCCGGCCTTCAGAGC
AGTAGATGCCCCCTGTTTCCGCGCACATCCCGCACCGGCTTCGACGGTGGCGTGTTCCTG
CCTGCGTCCTGCTGGGCATCTACCTGCTGTACCTGCTGGCCGGCAACATCTTCCTCAACA
CACCGCTGTTTGACCAGGTCACCAACCGCAAGCCGCACAAGTTCGTGATGACCACTGGGC
CGGCCATTACCGTGCTGCCAGGCCATGTCATCGCCTGGAACGTGCACATGCGCGGCCATG
TGAACCACACGGTCTACGTGCTGCACGCCGACCGCGCCAGCGCTCGTCTGGCGGTACTGC
CCCTGTTCCAGCGCGAGGTGCGGGTGCCCCGGCTGCAGGCCACCGGGGTTTCGGCCGAGA
TCAGCCGCGTGGAAGAGGCCATCCCGCCACCGCCGCGCAGCGACCGCGGCTGGACCCTGC
GCTTCGATGCCATCCACAGCGACAGTATCCGCAGCGCACGTTTCGGCAAGCTGCTGATCA
TCGGCCAGGGCCAGGGCACGGTGGGCTTCCTCAAGCAGCTGCGCGGCGGGCCGTCGGAAC
TGTTCGAATCCGAGGTTGCATTCAGCGATGCGGACACCAGTTTTGACGGCGTGCAGCTGT
TGGGCGACATGGATCTCACCGCGCGCTTCAGCTATCCGCGCCATTATCGGGACCAGGCGC
CCGGCCTGGCCAAGTTGAAGCTGCTGCATGCCCAGCTCGAGGTCGATGCCCGCAGCCAGG
GCCTGCGCATGGACACCAATGCCACAACGCCGAAGATCTCCAGCGCACCAGTGCCCGGAC
GGCTGCAGGCCGCACTCCACCTGATCGATGGCCAACTGCAGCCCGGCGACCACGCGCTGT
GGCAGGTGCCGCTCTACCTGGGCGACGGCGCCCCCGATCGCGGCATGCTGGCGCTGCAAC
TCAATGTGGCCAAGGACCTGCGCCTGCAGGCCCGCTTGCCGCAAAAGTCCGGTTCAGGCA
GCGAGGTGGATGCCGATCTGCATATCAGTGGCCGGGACATTCCCTTCCAACAGCCCGCAC
TGCTGCTGGAACGCAGCTCTGGCACAGTGCGCGGCGAATGGACGTTCACCTCGCTCAACT
GGATCCCTGCCCTGTTCGTGCGCAAGCCGTGGCTGCAGCTGGATGGCGGCGGCACGCTGA
AGGCGGACCTGCGCCTTCGCAACGGCGAGCTGACCGAAGGCAGCACCGTGGACATTCCTG
CAGCCGAAGCCGTGGCCGAGGTGGCGGGTGTGCGCTTGGCGGGCACGGCCAGCGCCCACG
GCGAACTGAAGGCCGGCACGCCCAGCCAGGCGCGGCTGGCCGTCCGGTTGCCCCGCTTCA
CCGCGCGGCCAAGCGATGCCAAGCACGTGCGCCTGTTCGACGGCCGGGATCTGGCCCTGG
ACCTGACCGGCGATGGCCGCCTGCAGGAACTGCGCAAAGGCGTCCGCGCGCAGCTGCGCT
TCAGTGAAGCCACCATCCCTGATCTGACCGCCTACAACCGTTACCTGGGCTCGCCCCAGG
TGCGACTGCTCCGTGGCACCGGCACCGTGAGTGGTGATGCGACCCTCGATACCGACGGGC
GCGTCGGCCATGGCACGGCCCGGCTGTTGGGGCGCAACGCCAGTGCAAAGGTGGCAGGGC
TGGACATGGGCGGCGATATCGACGTGAACGCAACACTGCGCCGGGGAGACTTCAACCAGC
GTCATTTCGATCTGTCCGGCACCACGGTCGAGCTGCGCAACGTGCAGGTGGCGGGCACGC
AGGGCTCGACGGCATGGAAAGGCCGCGTGGACTTCAGGCGTGGGCGCATCGATGCGCAGT
CGCCGTTCCAGGTGGATGCCACCACGGACCTCGATCTCAGCGATGCGCGACCGTTGCTGG
CGCTGTTCGCAGAGCGCACCGACTACCCGCGCTGGACCTTGTCCCTGCTGGATTCCGGAC
AGGTACAGGCGCAGGCGACGCTGCGCTGGCGCCCTGGCCATCTGGTCATCGATGGCCTGC
AGGCCGAGAACGACCGCCTGTCGGTGCGCGCGCGGCTGGATCTGCTGGAACAGCGCAAGC
GCGGTGATCTCTATCTACGGTGGGGGCTGCTGGGTGCGGGCATCGAGCTGGACGGCGACC
AGCGCCAATGGCATCTGGCCAAGGCACGCGAGTGGTTTGACCAGCAGCCTTCGCTGCTGC
CAGCGGGCCAGGGCACGGGTGCTGCAGGCTCGTCGCCCTGAAGGCAACCGTCTGCATCCA
TTTGCGGCCCCGGTGCGTATACACCGACGCCCCAATTGACGAGTTGCACGCAATGAACAA
GCGCACACAGGCCTATGGCCTTCTGGGATGGGTGGCGATCACCTTCGCCGCCGCCGCACT
GGGCGCGTGGGCCTCGACGTCCGCCGCCAGCTTCTATGCCACCCTCGTCCTGCCTGCATG
GGCGCCGCCTGCCGGTGTGTTTGGCCCGGCATGGACCCTGCTGTACGCCATGATGGCGAT
TGCGGCGTGGCTGGTCTGGCGGGAGCGCGGCTGGCGCGGCGCGCGGCCTGCGCTGTGGCT
CTATCTGGTGCAGCTGGCCATCAATGCACTGTGGAGCTGGCTGTTCTTCGGCTGGAAGCT
GGGCGCCCTCGCCTTCGCCGACATCCTGGTGCTGGTGGCGCTGGTGTGCGCGACGATGCT
CGCGTTCGTGCGCGTCCGCAAGATGGCAGCCGTACTGCTGCTGCCCTATCTGGCCTGGAT
TTGCTTCGCCTCGGCGCTCAACTTCGCAGTCTGGCGAGCCAACCCCGGGCTACTGTGACA
GCGCGCCGCATCACTTACGCCTGGGCCACGACCTGTGGGCGCCAGTTCCTCAACAGCGCC
GGCTTGAACGCCTGCTGCCCGCAGCCGGTGGGGCAACGCACCACACGCGCCGACGAATGG
CTGACCAGGCCTTGTCCTTCTTCGGCCTTGAACACCGTCTCGCAGGACAGGCAACGGGCC
ACCAGCGAATACAGGTGCAGCAACCGGCCACTGGCGGGGTCCTGCAGGGCATCCACATCC
AGCAGTTCGAACTGGCAACTGTCAGCCAGCATGCGGTACGGCGTAGAAGGCAGGGTCTGC
AGGTTCACGGGCGTGGTATCCGACGGAAGTCGAGCCACCCTAGGGCAGCCGCTGTCGAGC
CGGCGTGCAGCGCAGATGCACTGGCCGCGAAGCCGGCAGAGACGCCTGCCGCATGCGCAT
CGCTGCTTGTATGAAGAATTCAGTTTCAGATGGAGGACACGCCACATGCACAGGGAGGTA
GGCGGATACGCTCTTTTGCTTCACCATCCATGGTTACCGGATACACCGCTGGGTCGTTCC
TGCCCTTCACGAATCATGAGTCCCGCCCTTGATGCCTTCTGCTGAGCCCACGCACGACGC
TGCCCTGTCGCGTTGCGCGCGCGAACCGATCCATACCCCCGGCGCGATCCAGCCGTACGG
TGTGCTTCTGGTGGTGGAACCGCACTCGCTGCAGGTGCGTGAGCGCGCCATCAGCCACCC
CGCCCTGCTGCAGCAGTTCGGCGAGCCATTGATGCAACACGTCGCCGAGGTGCTGGGTGG
CGTGCTGGCGCCGTTCCAGGCGGTGTTGCAGCAGGCCACGGTCGGCAGCAGCGCACACGT
GGGCGCGGTGCATCTGGATGGCCATGGCCGCCACCAGCTGCTCGTGCACCGGTCTGCAAC
CGACCTTCTGGTTGAACTGGAGGCGCCGGTTCCGGGCCAGCCCGGTTCGCTGGAAGAGCT
GTACCCGGCGATCCGCGAGCTGATGTCCGGCATCGAGACCGCCACGACGGTGGAAGACCT
GTGCAGGCTGGCCGCCGCGCATGTGCGACGCCTCACCGGCTTCGACCGCACCCTGGTCTA
CCAGTTCGATGCAGGCTGGAATGGCACGGTGGTGGCCGAGGACGGCAACGGCCTGCTGCC
ATCCTATCTGGACCTGCGCTTCCCCGAATCGGACATTCCCGCCCAGGCGCGTGAGCTGTA
CCGCCGCAACCGGGTGCGCCTGATTGCGGACAGCGATTACACCCCTGCGCCGCTGTTGCG
CGCGGAAGCGCATCGCGACGCGCCTCCCACCGACCTGAGCCTGGCCGTGCTGCGCAGCGT
CTCGCCGGTGCACCTGCAGTACATGCGCAACATGGGCACCGGGGCATCAATGTCGGTGTC
GCTGGTGCACGAAGGGCGGCTGTGGGGCCTGGTGTCCTGCCACGCGGTGCAGCCGCGCCG
CCTGCCGTACCACGTGCGTACGGCCTGTGAGTTCATGGGCCAGATCCTGTCGCTGCAGAT
CGCGCTGAAGGAGCGCGCGCGCGCGATCGAGGAACGCGTGGCCCGTCGCTCGGTGCTGGT
CAAGCTGCTGGCACGCATGGCCGGGGACGAAGAGTTCATGGCGGCGCTGCGCCACGATGA
GGCCAGCCTGCTGTCCCTGACCGGCGCGGCCGGCGCGGCCATCGTGCACAAGGGGGACTG
CATGCGCGTGGGGCAGTGCCCGCCCCCCAGCGAGGTGCTGGCCCTGGCCGACTGGCTGGC
CAACCAGCACGCCGGGCAGGAAATGTACTGCACCGATCATCTCGCCGGCGACTGGTCGCC
TGCCGCGCACCTGACCGACGTGGCCAGTGGCCTGCTGGCGGTGTCGATCTCGCAGCTCCA
TCACAGCTACCTGATGTGGTTCCGGCCGGAGGTCGTGCGCACCGTGCGCTGGGGGGGCGA
CCCGCGCAAGACCGAGGCACCCGGCGTGGCCCTGTCGCCGCGGAACTCGTTCGAGGCGTG
GAAGGAGACCGTGCAGCAGCGCAGCCTGCCGTGGAGTGATGCCGACTGCGATGCCGCGCA
CGAAATGCGCACCGCCATTGTCGACATCGTGCTGCGCAAGGCCGAGGAAATGGCGGAGCT
GAACGAACAGCTGGTGCGCAGCAACAAGGAACTGGAAGCGTTCTCCTATTCGGTCAGCCA
CGACCTGCGCGCTCCCTTCCGCCACATCGTCGGCTACTCGGAGCTGCTGGGCAGCTCTGC
GGGCGAGCGCCTCAACGACACCGAACGTCGCTTCCTCGACACCATCGTGGAATCGGCGAA
ATCTGCCGGCACGTTGGTGGATGACCTGCTCAGCTTCTCGCAGATGGGCCGCTCGACGGT
GGGCAGGGTGCGGCTGGACATGGCTGCGCTGGCCGAGGACGTACGCAGGACGTTGGCCCT
GGACTATGCCGGCCGCGAGGTGCAGTGGACGCTGGCGCCGCTGCCGGAAGTCGAGGCCGA
TCCGACCATGCTGCGCCTGGTCTGGCAGAACCTGCTGGGCAACGCGATCAAGTTCACCCG
CGAGCGCGAGCAGGCGGTTATCGAGGTCGGCCACGAACGCAACGACGACGAAGACCATTT
CTTCGTGCGCGACAACGGCTGCGGCTTCGACATGCGCTACGTGGACAAGCTGTTCGGCGT
GTTCCAGCGCCTGCATCACGTCGAGGAATTCGAAGGCACCGGCATCGGCCTGGCCAATGT
GCGCCGCATCATCGGCCGCCACGGCGGCCGCACCTGGGCCGAGGGCGAACCCGGCAAGGG
CGCCACGATCCATTTCACCCTACCCCGTTCCACAGGAGATCACCCATGAGGGACCTGCGG
CCGATCCTCCTGGTCGAGGACAGCCCCAAAGACGCCGAACTGACGATGGCCGCGTTGTCA
CGCTGCCAGCTGCTGAACGACGTCATCCACGTGCGCGATGGCGCCGAGGCGCTGGACTAC
CTGCGCTGCGAAGGCAAGTTCGCCGGCGCCATGCACGGCGGCCCGGTCGTGGTGCTGCTG
GACCTGAAGCTGCCCAAGGTCAATGGCCTGGAAGTGCTCGAACAGGTCCGTGGCGACGCG
CAGCTGAGCAGCACCCCGATCGTGATGCTGACCTCCTCGCGCGAGGAGCAGGACCTGGTG
CGGAGCTACGAACTGGGCGTCAATGCATTCGTGGTCAAGCCGGTCGATTTCAAGGAATTC
TTCGATGCCATCCAGGGGCTGGGCATGTTCTGGGGCATCACCAACCAGCCACCGCCGCAC
CGGCCCAACGGTTCGGGGCAGCACCATGCGTGATGGATCGCGCCGCAGTGAGCGCCTGCG
CATCCTCATGCTGGAGGACAGCGCGCTTGACGCGGAGCTGATCAGCGCACAGCTGCAGCG
CGCAGGCCTCGACTTCGAGGCCGAGCGGCTGTGGACCCGCAATGCGTTCATCGAGGCGAT
CGACAATCGCCCCTTCGACATCATCCTGGCCGACCATGTACTGCCCGGATTCGATGGCGA
TGCCGCCCTTGCGCTGGCGCGCGAGCGCATCCCGCACACGCCTTTCATCTTCGTCTCCGG
CACCCTGACCGAAGAGCTGGCCGTGCAGGCCTTGACCCGCGGCGCACGCGACTATGTGGT
GAAGCAGCGCCTGCAGCGCTTGCCGGATGCCATCCGTCGCGCACGGCAGGAAGCCCACGA
GCGCAACCAGCTGGTGCAGGCGCAGGCTGCGCTCAATGAGAGCCAGGCGCAGCTGCAGCA
GGTGACCGACGCCGTTCCGGCGCTGATCGCCCGGCTCGACAAGGACCACCGCTACCGCTT
CGCGAACAAGGCGTTCCTGGATTGGCATGGCGTGAGCCAGGCCGAATTGCTGGGACGCCT
TGCCCGCGATGTCAGCGGCATCAGCGCCTTCGAACGTGCCCTCCCCAGCCTGGAACGCGT
GCTGCAGGGCGAGCGCACCAGCTTCCAGGTCGAGCTCGTGCATCGCAGCGGCCAGTCACG
ATTCGTGCAGATGGACTGCGTGCCGGAGCATGCCGCCGATGGCAGCGTGGCCGGCTACAT
CTGCATGGGCAGCGACGTATCGGTGTTGAAGCAGGCCGAACTGGCCCTGCGTGAGGACAA
CCAGGCCCTGGAGCAGCAGGTGCAGGCGCGCACCGCCGAACTGCGGGCCAGCAAACGGCG
GCTGCAGGCAATCTTTGAATCCAGCTTCCAGCATCAGGTGCTGCTGGATCTGTCCGGGCG
CGTGGTCGATGCCAATGACGCTTCATTGGCCGCCGTGCTGGCGGACAAGAAGGACATTGT
CGGCCAGCGCTTCGGCGAATCCCTGTGGTTCGCCAACACCGACGGCGTCGGCGCGGTGGT
TGACCAGGCCGTCGCCGCGGCGGCGCAGGGTCGCAACTCGCTGCATTCCCTCGAGCTGGA
ACTGCCCACCGGCCGGCGCAGCTTCGACGTCTCGCTGCGCCCGCTGCTGGACGCCGACGG
CGTGGCCACCGCCGTGGTATCGGAGGCGGTGGAAACTACTGCGCGGCGGCAGGCCGAGCA
TGCGCTTCGCCAGTCGCAGAAGATCGAGGCCGTCGGCCAGCTCACCGGCGGCATCGCGCA
TGATTTCAACAACATCCTGACGGTGATCTCGGGCAACATCGAGCACGCCATGCTGCTCAG
CGAACGGGCCGGCGAAGCCGGCGCGATGGCCAGCCGTGCCCTGGACAATGCCCTGAAGGG
GGTTGGCCGTGCCGCCAGCCTCACCCAGCGCCTGCTCGCCTTTGCCCGGCGCCAGCCGCT
GCACAGCCAGGCAGCCAACCTCAACGAGTGCCTGCTGGACATGCAGGACATGCTGCGGCG
GGCGCTGGGCGAACTGGTGCAACTGGACATCCGCACCGCCGAGGACATCTGGTGCGTGGA
GATCGACATCAGCCAACTGGAAGCGTCGGTGCTGAACCTGGCGGTCAATGCGCGCGACGC
GATGCCGCACGGCGGCCGCCTGGTGATCGAAGTCGACAACAGCCACCTCGACCACGACTA
CGCCGCATTGTTCCCGGATGCTTCCCCCGGCGAGTATGTGATGCTGCGGGTGCGCGACAA
CGGCCACGGCATGGACGCGGCCACCCTGGCGCGCGTGTTCGAGCCGTTCTTCACCACCAA
GCAGGTCGGCCGCGGCACCGGGCTCGGCCTGTCGATGGTGCACGGCTTCGTGAAGCAGTC
CGGTGGCCACGTGCTGATCGATTCGGTGGAAGGCGGCGGTACCAGCATCACCATGATGTT
CCCGCGCTCGCCTCTGGCGCTGCCTTGCGAGGCTCGCGTCCCGCAGACGGGCCTGGCCGG
CTACTCGCCACGCGAGGAAACCGTGCTGGTGGCCGAGGACAACGACGATGTCCGTGCGCA
TACAGTCGACGCGCTGCGCCTGCTGGGCTACCGCGTGCTGGAAGCGCACGACGGCCCCTC
GGCGTTGCGGCTGCTGGAACGGCCGGACACCAAGGTCGACCTGCTGTTCTCGGACGTGGT
GATGCCGGGCATGTCCGGCTGGGAGCTGGTGCGTGAGGTGCGTGAACGCTGGCCGGCAAT
CGCGGTCCTGTTCACGTCAGGCTATCCACGCGACCACGATGCGGTTGGCGCGCTGGGGCG
TGCAGCCGCCCTGCTGCCAAAGCCATTTACCCGCAGTGACCTTGCGCTGGCAGTGCGCAC
CGCGCTGGAGGCTGCGCCGCGCTGAGGTCAGGCGGACGCATCGCGCATGCCTGCCGCGAT
CCGGTTGATATCCGCGCACTCGATCGTGGCCGGCGGGTTTTCTCTTCCGGCCAGGGCGAT
CATGGCCATGCCCAGCGCCAGGTTGCTGGTCATCAGCGAGGGCGCGAGCGCACCGGCCAG
TTTCATCAACGGTGCGCCGCCCCAGTACAGGGGTTTCAACAGGGCATGCCGGGTACCTGT
CCCCGGCACCGGCCGGACCCCGCCCGGACGCAGCATCACCGCGCGCAGCGGCAGCGCCTG
CAACGCCCGCTCGGTCTCGCCCTTCACCCGCAGCGGCATCAGCCGGCTTTGCGGGTCCGC
GCCTGCGCCGGAGACATACAGGAAGGACCCCTGCGGATTCACCGCAGCCCAGGCGCGGGC
CACTGCCAGTGTGGTGTCCAGGGTCACGCGCCGGTACTCGGCCTCGGCAGTGCCAACCGG
TGGCGCACCGGCACAATAGAAGCATGCGTCGTACCCGGCCAGTTCATCACGCTGCGCGTC
GATGTGCAGGAAGTCCGGGACCACCCGTTCGCTGCCGGGTCCGCGCAGGCTGCCCGGGCG
CCGCACCAGCGCGGTCAAGCCGGCAACCTGCGGCGAACGCTGGCAGGCCAGGGCAACGCC
CTGCCCCACCAAGCCTGCAGCGCCGGTCAGGAGAATCCGCAATGTCCGTGCCTGAGCCAT
GGCCAGGGCCGCACTAGAGTTTCACGAACCGCTGGATCTTGCGCGCCAGCCACCCGCTGA
ACACCAGCGGTGCATCCAGCGCCGACACGCAGATGCACGGCACCCCCGGCGCGGTCACCG
GCTGATGCTCCACGTCTTCATCCAGGTCCGCCACGTCGCCGGGTGCGAACAGCCCCAGCG
CATCGTTGTAGGAACCGCGCAGGATCTGGGTCAGCTCGCTGCGGCCATGGCTGTGCATGG
GCAGGCATTTGCCCGGGGCGATCCTCAGCATGATCAGCGAAGGCATCTGCTCGGCACGGA
TGCAGTGCACGCCGGGTGCCATCCAGCGCCAACGCAACCCACTGAGCGATGCCCCGAAGT
AGGGGTGCAGCGAGGCAGGCAGATGGTCCGGGTCGGCCTCGGGCCGCTCCTTCGGCACGG
GACGCGCGGCCTGGTCCATGGCAATCGGCATTTCCGCAGCCAGCTGCATCAGCATGGCCT
CGCGCAGCTGTTCGCGGCGTGGATCAGGCGCGGGCGGCTGGGTCTGCTCGAGCAGCACCG
AGCCGATCGCCTCGGCCTCGCGCAGGCGCTGGCGGCAGTGCGGGCACTGCTCCAGATGCG
TACCAGCGACCACGCTCAGTGGCGCGGGCAGCGCGCCTGCGGCATAGCTCATCAACGTCG
ATTCGTGCAGGTGGTGGCGCGGGTTCACAGCGCACCTCCCACTTTGGCCTGCAGCTGCAG
GAACGCGCGCCGCAGATGCGACTTGACCGTGCCCAAGGGCATGCCGATCGCCTCGGCGAT
CTCGCTGTGGCTCTTGGCCTCGAAATAGGACATGCGCACCAAGCGCGCCTGCACGGCGGG
CAGTTCGTTGATGCGCTGGCGCAGCCGGGCCTGGTCGGCAAACTGTTCGGCGCTGCTGCG
TTCGATCACATCCAGGGTTGCTGCGTCCTCGACGGCTGCCTGCACCTGCATCCAGCTGCG
CTCGCGGCGGATGCGGTCAATGTGCAGGTTACGGGCGATGCGATACAGCCACGTGCTCAG
CGCACCCTGCGCGGGATCGAAGTCGGCCGCGCGCAGCCATAGCCGCAGCAGGCTCTCCTG
CGCCAGTTCCTCGGCCACCGCGTCAGGCACGCCCAGGCCCCGCAGGTATACGCACAGCCG
CGGCATGAAGTAATCATAGATCCGCATGAAACAGTCGCGGTCACGAAGCCGTGCCACGCC
GTCCATGTCACCGGCCCAGTTCGTCGGCTCGCTGCTCGGCTGCTGGGAACTGGACACGAT
GCGTGCGGTATCGAAGTTGAGGGGGTTGCTGGCGGCGTCAGGGTACATCGGCGTTCGCGG
CGGGCGGGTGAAGGTCTGTCCTCTGTACGCGCAGGGGCCGTGATTGGATGCAGCCGCTGC
AGACGCATCCAACCGCCCATCCCCGCCGTATGACCTCAGCCCTCCTTTCCCGGATGAACG
CGATGCGTACCGCCTGGCTGCTGCTGTGCCTGCCCCATGTCGCGCTGGCCGCGCCCTGGC
TGCGAAGCGAGGGGGTAGCAACGTCGTCGCGCGGCGACCTGCTCTACCGCGAGGTGCACT
GGCGACGCGATGCGGCCGAGGGTGCCGAGCGCTGGGTGCTGTACCAATGCGCGGACGGGC
GGCCTTTCGCCCGCAAGCACCTGCCGGCCAGCGCGGACCCACAGGCGCGCGGCTATACCC
TGGAGGACCGGCGCAGCGGCCAGAAGGCCGACGTCGAGGCCGCCAGCGGCAGGGTCTCGA
TCGCGTGGAAGGAGGATGCCGGCAGCCCACCGGTGCAGCGCGAGCTCGACCTGCCGACCG
GCGCGGTCATCGACGCAGGGTTCGACGCGGCGGTGCGCCTGCATTGGCAGGCGCTCATGC
GCGGCGAGCGTGTGACCCTGCCCTTCCTGGTTCCAGCGCGGCAGCGCTACTTCCCGGTGC
AGGTAAGGCGCACCGGCCCGCAGCGCTGGCAGGGGATCGATGCGCAGTCGATCGAGGTCA
GCCTGGACACCTGGTACGGCGGCATCGCGCCACGCCTTGCGCTGGTATATGCCAGCGCTG
ACCAGCGCCTGCTGGAGTTCCGTGGCACCAGCAACCTGCGCGATCAACGCGGTGCCTATC
CACAGGTGACGGTGCGCTTCATCGCCGCAGCGGCTGGTCGCCCCGCCAGCGAATGGCAGC
AGGCCTGGGCGCAGCCGCTGACAGATCGCTGCACCGTTACGGCCAGGTGAAATCCAAATT
TCCTGCCGCGCTCCGCATCCAGTGGGCCTTCTGCCGCGTAGAGGAAGACACGAAACCCGC
CGAGATCCGCCATGGCCTCTGTAGCGCCCCTCCCCCGTCGACGCTGGCGCCTGCTGCGCA
CGCTGCAGCGCTGGTTCGATACCGGCAACGCCGCAGAGGCCACCGGCGAGCGGCCGGGGC
GGATCGACTGGGTGCGCGCCGTGCCCTTCGCGCTGATGCACCTGGCCTGCATCGCAGTGA
TCTGGGTGGGCATCTCGTGGACAGCGGTGATCGTGGCTGCAGCACTCTATGCGGTGCGCA
TGTTCGCCATCACGGCGTTCTACCACCGCTACTTCTCGCATCGCACCTTCCAGGCATCGC
GGCCGGTGCAGTTCGTGTTCGCGGTGATAGGCGCCTCCAGCGTACAGCGCGGGCCGCTGT
GGTGGGCCGCCCACCATCGCCACCACCACCGTCACGCCGACCAGCCGCTGGACCCGCACT
CCCCCCGTGAGGGCGGCTTCTGGCGCAGCCACATGGGCTGGTTCCTGACCCGCGAGGCCT
TTGCCACCGACCTGTCGCGGGTGCCCGACCTAGCGCGCTACCCGGAGCTGCGCTGGCTGG
ACCGCTTCGATACGGCTGTGCCGGTACTGCTGGCCGCAGCGCTGTATGCACTGGGCGCCG
GGTTGGAGCGCTGGGCGCCAGGCTTGCATACCTCCGGCTCGCAGTTGCTGGTGTGGGGCT
TCTTCATCTCCACCATCGTGCTGTTCCACGCCACGGTCACCATCAATTCGCTGGCCCATC
GCTTCGGTCGCCGCCGCTTCGAGACCCGCGATGACAGCCGCAACAATCTCTGGCTGGCGC
TGCTCACCTTCGGCGAAGGCTGGCACAACAACCACCACTTCTTCCCGGGCACCGTCCGCC
AGGGCTTCCGCTGGTGGGAAGTGGACCTGACCTGGTATGGACTGCGCGCGATGGCGGCGC
TTGGGCTGGTCAAAGGGCTCAAGCCGATTCCCGAGTGGGTGCTGGCCAAGGCGAGGTACT
GACATGCGCATCGCGATCATCGGTTCGGGCATTGCCGGACTGGCCAGCGCCTGGTGGCTG
GACGGCGAACACGACGTCACGCTGTTCGAGGCCAACGACTATCTGGGCGGCCATACCCAC
ACCCACGACGTGCAGGTGGATGGCGTCCGCATGGCGGTGGACACCGGCTTCATCGTGTTC
AATCCCCAGCACTACCCGCTGCTGACCGCACTGTTCGACGAGCTGGGCGTCGCCTCGCAG
CCGACCACGATGAGCTTCTCGATGCACAGCGAGCGCAGCGGCGTGGAGTACAACGCCACC
TCGCTGGATGGCCTGTTCTGCCAGCGCCGCAACCTGGTGTCGCCGCGGTTCTGGGGCATG
CTGGCCGACCTGCGCCGGTTCTACCGCGATGCCCCCCTGTTGCTGGCAGAAGACGAGGGC
CCAACGTTGGGGCAGTACCTGCGCAGCCAGCGCTACGGCGATGCCTTCATCGACGAGCAC
CTGCTGCCGATGGCCTCCGCGCTGTGGTCGTCCCCGACGGCCACGGTGATGGACTTCCCG
GCGCGTTATCTGGCCCAGTTCATGGCCAACCACCAGATGCTGCAGATGACCGGGCGTGCA
CCGTGGCGGGTGGTGAGCGGTGGATCGGCCCGCTATGTCGACGCCCTGCGCGCCCGCTGG
CGGGTGCATGAGCGGCTGGAGTGCCCGGTACAGTCGGTCGAGCGCATGCCGTGGGGCGCT
CGCGTGCACAGCGCGGCCGGCGTGGAAGGCTTCGATGAGGTCATCCTGGCCTGCCACAGC
GACCAGGCCCTGGCGCTGCTGCGTGACGCCGACCCCATCGAACGCGACGTGCTCGGCGCC
ATCCGCTACCAGGCCAACGAAGCGGTGCTGCACACCGACGCGTCATTGCTGCCGCGCAAC
CGCAAGGCGTGGGCGGCATGGAATGCCCATGTGCCCCGCGACCCTGCCGCGCCCTGCACG
GTCAGCTACTGCATGAACCAGCTGCAGGGCCTGCCCGGCAGCACGCCCCTGGTGGTAACG
CTCAACCGCAGCGAGGCAATCGACCCGGGCAAGGTGCTGCGCACCCTGCATTATGCGCAC
CCGGTGCACGACCATGCCGCAGTGCGCGCGCAACAGCGCTGGGCCGAGCTGCAGGGCCGC
CGCCACACCTGGTTCGCAGGCGCCTATTGGGGCTGGGGCTTCCATGAGGACGGCATCCGC
AGCGCCCGCCGCGTGGTCGATGCACTGCGCACCTGTGAACCGCACCACGTCATGGCGGCT
CCCGGCGAGGTGGCCGCATGAGCGCCAGTGCGCTCTACTTCGGGCAGGTGGCGCACCGCA
GGCACCTGCCACACCCGCATGCGTTCCGCTATCCGATCGCACAGCTGCTGCTCGACCTGG
ATGAACTCGACAGCGTGTTCGCCGGGCGCTGGCTGTGGTCGATCAATCGCCGCAATCTGG
CCGAGTTCCGTCGCAGCGATTACTTCGGCGATCCCGCGCGGCCCTTGGCCGATGCAGTGC
GCGACCACGCTGCATCAACCCTGGGCTACCGGCCCACCGGCCCGGTCCGCCTGCTCACCC
ATCTGCGCTTCGCCGGTCACGTGTTCAACCCGGTCAGCTTCTACTACTGCTACCGGGCCG
ATGGCAGCACGCTGGACTGCATCGTCGCCGAGATCACCAACACACCCTGGAAGGAGCGTC
ACGCCTACGTGCTGCCGGTCGCAACGGCCACGCAGGAAGGGACCTCGCTGCGCTGGCGGT
TCGACAAGTGCTTCCATGTCTCGCCCTTCATGCCGATGGATTGTCATTACGACTGGCGGT
TCAACTGCCCTGATGAGGACCTGCGCGTGCACATGCAGGTCTGGCGCGACGGCGCGCGCC
AGTTTGATGCCACCCAGGTCATGCAACGACACCCCCTGGATGGCCGCGGGCTGGCCCGCG
TCCTGGCCTGCTATCCACTGATGACCACCCAGGTGGTGGCCGCCATCCACTGGCATGCGT
TGCGGCTGTGGCTGAAACGCAATCCCGTACACGACCACCCTACCCTTGCCGAGAAACCGC
GATGAATTCGATGATTCCTTCGGTCGCGCTGCCGCGCCCCGGCGCATTGGATGCCTTCCT
GCGCCGCCGCCTGCTGGCCCAGCTCGCCCCGATGCGCGACGGCCGCCTGTGCGTGCGCGA
CGCGCTGGGCGAAGTCTGGTTGGGCGATGCCCGCGGTGAGCTGCATGTCACCGTCACCAT
CGAGGACCCGGCGTTCTATCGCAAGGTGGCGGCCCAGGGCAGCGTCGGCGCCGGCGAAAG
CTACATCCATGGCGAATGGCGCTGTGACGACCTGGTCGCCCTGATACGGCTGCTCGTGCG
CAACCGCGATCTGCTCGACAGCATGGAACACGGCCCGGCGCGCGTGGGAGGCTGGCTGCT
GCGCGGCTGGAACCGCCTGCGCCGCAACAGCCGCGAAGGCAGCCGCCGCAACATCGCCGC
GCACTACGACCTCGGCAACGACTTCTTCGCCCTGTTCCTGTCACCGGACCTGATGTATTC
CTCGGCCCTGTTCGCCGAAGAGGGCGAGTCGCTGGAATCCGCCTCGCGGCGCAAGCTGGA
CCGCATCTGCCAACAGCTGCAGCTCAAGCCGGGCGACCGCGTGGTGGAGATCGGTACCGG
CTGGGGTGGTTTTGCGCTGCACGCGGCGCAGCACTACGGCTGCCACGTCACCACAACCAC
GATCTCCGCCGAGCAGCATGCACTGGCCAGAGAGCGCGTCCGCGTCGCCGGGCTGCAGGA
CAAGGTCACGCTGTTGATGCAGGACTACCGCGACCTGCAGGGCCAGTTCGACAAGCTGGT
ATCGATCGAGATGATCGAAGCCATCGGCGCCGAATACCTGGACACCTACATGGCAACGCT
GCAGCGCCTGCTCAAGCCCGATGGTGTCGCCCTGCTGCAGGCCATCACCATCGAAGATCA
CCGCTACGAGCAGGCACGGCGCAGCGTCGACTACATCAAGCGCTATGTGTTTCCGGGCAG
CTTCATTCCGTCGATCAACGCGATCATGGCGGCCAAGACCCGATCCAGTGATCTGCAGCT
GGTCGCCCAGCAGGATTTCGGTCACTCCTACGCACTGACCCTGCGCGCCTGGCGCCAACG
CTTCCTTGCCCAGCTGCCCGCTGTGCAGGCACAGGGCTTTGATACGCGCTTCTGCCGGAT
GTGGGAGTTCTACCTGGCCTATTGCGAGGGCGGCTTCCTGGAGCGTTCGATCGGCGTTTC
GCATCTGCTGCTGGCGCGCCCCGGGCATCGTCCCGCTGGCGCATCGGGTCAAGGCGGCTG
AGGTGCGCCGGTTCTGGGCCAATCTGCTTGGCAACCAGCTGGTCTGGCTGTGCGCCGTGG
CCGGCGCCGGGCGCGGCTGGCAATGGCCGGCGCTGCTGGCAGCGTCGCTCTACATCGGCA
GCCAGCTGCTGACCTCGCCGCAACCTCGGCTGGATCTTCGGCTGATGCTGTTGGCGATGG
CCTGCGCGTGGCTGGTCGACGCCAGTGCCGCCGCCAGCGGCACCGTACGCTACGCCGCGG
CCCCGCTGGGCTGGACGCCACCCCTTTGGATCATGGCGTTGTGGGCCGCGTTTGCGATGA
CGCTGACCACTTCGATGCGCTTCCTGCTTCGCCACCCTGCCCTGCCAGCCGCGTTCGGCC
TGCTGCTGGCCCCGCTGGCCTATCTCTCCGCAGCGCGCGGTTTCGATGCGGTTCGATTCA
CTACGCCGCTGTGGCAGGGCCTGCTGGTACTGGGGGTGGGCTGGAGCATCGCGCTTTCGC
TGCTGTGCATGGCCTCTCGTCGCGGCTCCCGCACCATTCCACCGCCCTTGGCCGGAGCGC
CGTCATGATCAATCTGGTGTGGGTACTGCTGTATGCCGTGCTGGTGATGAGCTGGGGCTG
GGCCTGGCAGCGGCGCCACCGCAACATCGGCGTGGTCGATGTGCTCTGGGCCAAGGGCGT
GGGTGCTTCGGCCCTGTTGCTGGCGTGGCTCGGCGATGGTGCGGCGGCGCCACGCATTGC
ACTGGGCGTGCTCGGTGGCCTGTGGGGCAGCCGACTGGCACTGCACCTGTGGCATCGGGT
CCGCCATGAACAGGAAGACGGTCGCTACCGTTATCTGCGCGAGTACTGGCAAGGGCATCA
AGCCAAGATCTTCGGCTTTTTCATGGCCCAGGCACTGCTGGTCGTGCTGTTCGCCCTGCC
CTTCGTCGCGGTGGCTGCCAATCCACAGACCAGCATGACGTTGTGGGTCGTGGCCGCCGC
ACTCGTCTGGCTGCTGAGCGTCGGCGGCGAGAGCCTGGCCGACCATCAGCTGGCCCGGTT
CCGCGCGAATCCGGCAAACCAGGGTCGCACCTGCCGCGCCGGGCTCTGGCGTTACTCCCG
CCACCCCAACTACTTCTTCGAGTGGCTGCACTGGTTCAGCTATGTCCTGCTCGCGGTCGG
CTCGCCGCTGTGGTGGCTGGCGTGGTCCGGCCCGCTGCTGATGTATGTGTTCCTGCGCTA
CCTGAGCGGCATTCCGTTCACCGAAAAGCAGGCGCTGCGCAGCCGCGGCGACGATTACCG
CGCCTACCAGCGCAGCACGCCGATGTTCTTCCCCTGGTTCCCTCGTCCTTCCAAGGAGCA
TTCCGCATGAGCGCGATTCCGTCACTGACCCCGGCCGACGACGCGGAAACCGGGCTGATC
GCCTGGGCCGAACGCGGCCTGGTTCCCGATGCCGCGCTGCGCGCCGGCATCCGTCGCCTG
TGCGCGCAACGCCTGCACGAGGAAATGCTGGGCGGTATCGAAGCACAGTCCGCACGCTTC
GGCCGTCGCATCGCCGAGCTGGCCGACAGCCCGCTCGCGCTGCATACCGACGCGGCCAAC
CGCCAGCACTATGAGGTTCCGGCGGCCTTCTTCCAGGCCTGCCTGGGCAGGCGCCTGAAG
TACAGCAGCTGCTACTACCCCACCGGGCGCGAAACGCTGGACCAGGCGGAGGACGCCATG
CTGGAGCTGTACGGCCAGCGCGCCGGACTGGCCGATGGCCAGCAGATCCTCGAACTGGGC
TGCGGCTGGGGTTCGCTGACCCTGTGGATGGCCGAGCGCTATCCCACCGCCGCGATCACC
GCCGTGTCCAATTCGCACAGCCAGCGCCAGCACATCATGGCGCAGTGCCAGGTCCGGGGG
CTGCACAACGTCGAGGTGATCACCCGCGACGTCAACCAGCTCGAGCTGCCAACTGCACGC
TTCGACCGCTGCGTCTCGGTGGAAATGTTCGAGCATGTGCGCAACTACGAGCGCCTGCTG
GCGCGCATCAGCCAGTGGCTGAAGCCCGACGGCGCGCTGTTCGTGCACATCTTCGCCCAC
CGCACGCTGATGTACCCGTTCGAGACCGAGGGCGGCGACAACTGGATGGGCCGCCATTTC
TTCACTGGTGGCCTGATGCCGGCGGCCGACACGCTGCTGCATTTCCAGCGCGACCTGCGG
CTTGACCAGCGCTGGTTGCTGGACGGCACCCACTACCAGCGCACGGCCGACCACTGGCTG
GCCAACCAGGATGCAGCACGCGAGGCGGTGATGCCGGTGCTGGTCGCGACCTACGGCCAG
GCCGCCGCGAAGATCTGGTGGCAGCGCTGGCGCATGTTCTGGATGGCATGCGCCGAGCTG
TTCGGCTACGACGACGGCCAGCAGTGGCTGGTCGCCCACTATCTGTTCCGCCCCCGTTGA
GGTGTGACATGCGCATGCGCTCGCTGCTTCCCCTGCTGGCATTGAGCCTGTTTGGTTCCG
GCTGCAGTTCCACCGATACCCGTCCCCTGCCCCGCCCGCCCTCAGTGGACGTGCCACGCT
TCATGGGCGACTGGTATGTGATCGCCCACATCCCCTCATGGCCGGAGCGCAAAGCTTTCG
ACGCGGTGGAGAGCTACGCATTGAAGCCCGACGGGCGCATCCAGACCACCTTCACCTATC
GCAAGGGCAGCTTCGACGCCCCCCAGAAGTCGATGCACCCTGTGGGACGGGTCGAGAAGG
ACGGCAACGGCGCCATCTGGGGTATGCAGTTCATCTGGCCGATCCAGGCCGAGTATGTGA
TTGCCTGGCTGCGCGATGACTACGGCCAGACCATCGTCGCGCGCAGCAAGCGCGACTACG
TGTGGTACATGGCACGCACGCCACAGGTGTCCGAGAGCGACTACCAGCAGGCCGTGCAGC
GCATCGCGGCCATGGGTTACGACACCGCAAAGCTGAGGCGCGTGCCGCAGTCGGTGCGCT
GAGCCATCGGTCATCCCCACGCAGCACCTGCTGACGGCAGGGCGTGTCGACATCTGCTTG
CGCCGGATGTCGCATTCATCACCGCTGCCGCATCGTTCATCCGGCACGCGCGCAGCCGCT
GCCGGAACCGTGCGTACAGACAGCGGCGCCGCCCTTGGCCTGCCTGCAGCAGCTGGCGCC
GGGGTCGCGAACGCTCAAGACTCGCCCGCGGCGGCCGCTAATGGCCAATGCAGGGCTGTG
CGCGCCGGCCACAATGGCCGGCGATGGGTGCATCCCGGCCGCAGCCGATTTCACAATGGA
AGGAACAGGCAGTTGAAGGAAGAACGACGCAACGCGTTGCAGGCCAGTCATCGCGCGATC
CTCAGCTTCTGGCACAGGGTTGAGTTCTTCATACCCTACGATCTGCAGGGCCAGGTCCTT
GAGTCGAAGGACGCGGACTGGAGCGTACGGCAGCTGTCCAGGGATCAGCTCGAGCGATTG
GACCCGAAGGATCTGTGGTCCCCACCCCTGCCATTCGGTCGCAGGCTGAGCGGATTCGAT
GTCTACCTCGGCATATTCGACAAAGCCCAGCTGGCCGATATCACCCACCGGGTACTGGCT
GAGACGCCAAGCGGAGACGAGTCGCTGGAACAGGACGAACGGGCCGAACTGGAAGGCCTG
ACCTGCGCGGCCAGCCTGCGGGCAAGCGCCGAGGGCGTGCTGCAGCTGGGTGAAATCTCG
GTATCGACCGTTCCGTGGGCACTGGGCACGATCTCCAGGCGTGGCTTGCAGGGCCTGGAC
TTCGACGCCTTCCAGGCAAGCCTTGAAGCACTCAAGCGCGACGTAGCAACGTTCCGCAGC
GCCGCTGCCACCCCCGCCGGACAGGGTGAGGGCCCAACGCCCTGCAGCCCCGACGACCTG
TTGCGCCTGCTCGACATCCTGTGCAACTGGTCGGGTCATGACCCTTCCGCGGGCGACGCG
TCCGCTCCGCTGCTGGTCATCCGGGCGAAAAGCGTTGAAGACAAGCCGAAGCCGGAACGG
GCAGCAAAAGCCACACCCCCAGGGCCGGACAACGAGCCAACGGCGGAAGCGGACGACGCC
GAGGACGACGAGGCCCAGCCCGAAGAGGACGCGGAGATCAGCATCCTCAACAGTTTCTTC
GTCGAGGATATCGCGCGGGCCATCGGCGCACTCGACCAGGGCAAGGCCAGTGCGCCGCTA
CGCGCCTATCTGAGCCCATTGCCTGAAAGCCGACGCGAAGACCTTTACACCCCAGAAGGC
CATGCGCTGATTGCCGACCGGCTGCGCCCGCGCCACATCAATCGGGGCCACTGGCCCGGC
GATCCTGCACACACGATGAGCCTGATGCAGCAGTTCGCTGTGAACAGCATCTTCGAGCAG
GTGCGCGATTCAGGCATCTTCTCGGTCAATGGCCCACCCGGAACCGGGAAGACCACGCTG
TTGCGTGAGGTCTTCGCTGAGAACATCGTGCGGCGCGCACGTGCATTGTCACAGTACGCG
ACGCCAGCCGCTGCGCTCGGCCCAGCCCGCGAAGTGAACTTCGAAGGTGAGAAGCCGTGC
AGGGTCTCGCCACTGAAGGCCGACCTGACCGGCTTCGAGATGGTGGTCGCATCGTCGAAC
AATGCCGCCGTGGAGAATATTTCGCGTGACCTGCCGAAGAGCCGGTCACTGGGCAAGCCC
GGAGGATCGCGCTGGCGCAACAGCACAGGGGACGTGACCTTCGACTACCTGCGGCCACTG
GCCCGCAACCTGCTCGAATGGAACGGCAGGGGCGCCTATGAACGACCGGCGGCAGACAGC
GATGCCTGGGGGTTGATCAGCTGCGCGCTGGGCAGGAAGGCCAACCGCGAGGCACTTGTG
CGGGCCATCAGCAGGAGCGCCCCAAAAGATGGCAAAACCCCCGCACCGAAGGGCTACGAC
CGCGCCCGCCACCAGTCGCTCTGGGAGTGGCGGGACAACCCAGCAGCCATGAGCTTCCAG
CAGGCCAGGCAGGCGTTCGGCAAGGCCGATGCGATCGTCAATGGCCTGGTCGAAAAGCTT
GATCGGCTCGCCTCGCTCAGCCGTGAAATCAGCGGCAACGATGAGGAGAGCTTCTGCCGG
CAAACGACTTCTCAGCTTCGCGATGCACAGCGCGCGCATGAGGAAGCTGCACAGCAGTGC
CGTGCACTCGAGGGCCAGCGCAGCAGATCCGATGAACAGCTCGCCCTGCTCAAGGCGCAA
CGCATCCTGCTCAGGGAAGAGAAGCCTGGCTGGTGGGCCCGCATCTTTGACCGGCAGCGC
GCGCACAGCCATGCGGCCGCAATGGTGCAGAACGCAGATCATCAGCACCGATGGACCCAG
CGCGGGCTCGAACTCGGGACGCAATGCGATACGGCGCAACAGCACCTGGGCCGAACCGCG
AGCACCCTGGCCGAGGCATCGGCCGCCGCGGAGGCACGGGCGCAGCAATGGGCTGGAATG
ACGCAACAGCTCGAACAACTGAAAGCCGAATTCGGCACCGCGTCCCATCCCGCCGACGCG
GCCGAACTGGAAGGTCAGGACTGGCAGATCAAGGGAGTCTGGAACAGCGAGCAGCTCAAC
GAGCAGCGCGCCAACCTCTTCGTGGCGGCACTGCAGCTTCACCAGGCCTGGCTGCACGAA
GTCGTGCAGAAGGGCGGCGGCTTCGCCCAGAACGTCATTGCACTGTGCCACCTGCTGAGT
GGCAAGCGGCTGCAGGAGCCACGCGATGCGCTGGCCATCTGGCAGAGCCTGTTCATGATC
GTGCCGGTTGTCTCCAGCACGTTCGCCTCGGTCGCACGCCAGTTCCGCCACCTGGGGCCG
GACTCGATCGGCTGGCTGTTCATCGATGAAGCTGGCCAGGCCGTGCCGCAGGCGGCGGTC
GGTGCACTGCTGCGCTCCAGGCGCGCGGTCGTGGTGGGTGATCCGCTGCAGATCGAGCCG
GTGTTCACCGTGCCGGTCAAGCTGCTGCAGGCGCTGGGCCGAACCAGCGCACTGCCTGCA
GGCGTGAATGTCTCGCCCGACAAGACCTCCGTACAGGTACTGGCCGACGAGGCCAACCCG
CTCGGTGCCCGCATGGAGTCGGGCGGCTCGCCGCTCTGGATCGGCAGCCCGCTGCGCGTG
CATCGTCGCTGCGTCGAACCGATGTTCTCCATTGCCAACACGATTGCCTACGAGGGGAAG
ATGATCTTCTCCAACCCCTGGGAACCCAGTGCGGCGCGGCCACCCGCCGACAGCCTGGAC
ATCGGCAGCAGCGCCTGGGTACACGCCCCCGGCCGCACCAGCGACAAGCAGGTCGTGCCG
TGCCAGATCGACCTGGTGCAGCGGGCGTTGGCCGCGCTCTATCACAGCACCGGAAGCCTT
CCCCCGGTCTACATCATTTCGCCCTTCAAGCGCATCAAGAATGCCCTGCTCGAGCGACTG
CGGAGCCAGGACGCCTGGCTTGGCCCGGATGCCCCACCCGGCACGCAGGCGCCACGCACC
ACCGAACTGCACACGTGGTGCAGGGAGCGCGTCGGCACCGTGCACACCTTCCAGGGCAAG
GAGGAAAGCATTGTCTGGATGGTCCTGGGCTGCGACACGGATACGGTGGGCGCGGCGCAC
TGGGCCTCCAGCAAGCCCAATCTGCTCAACGTCGCCGTCACCCGTGCCCAGCACCGCTGC
TTCCTGATCGGAGACACCGCACTCTGGGGCGGCCTGCGCCACTTCTCAGACGCCCATGCC
AAACAGTTGCCCCGCATCACCCCGGCGCAGTTCCTGGGTCGCATGTCGATCCCCCGCGTG
CAGACTCGATAGCCCTGCCCTGCCCTGACGGCGTCAACCAGTCAGGTCAGGGGCGCAGGG
TCACGCCGGCGTGACGCGTCACATTAATGGTTCCGGCAGCCACGACGGGACGCCTGCAGC
ACCCCATCCATTTACGTCACGAATGCGTAAGCCCCGGCCGATCAACTGCGTCCATCGATC
TTTAGGAATAGTCGTAAAAACGCAACGAATTCGATGTTCGACGCGACAGCGGCGCCAGAA
TGGCGGCCACGCCCATGGGCGCCGACCACCTCCCGCGCATGAATGGATTTCCTGCACCGC
GTCGGCTTCGCCTGGCGCTCCTGGACGATCACGAAGTCGTCCGTCGCGGCACCGCCCTGC
ACCTGTCAGGCGATCTCCGCTTCGACATCGTCGCCAGCCACGGTTGCAGCAACGAACTGC
TCTGCAGCCTGCAACGCACACCAGTGGATGTGGCCATCATCGATCTCACGCTTGCCCGTG
ACGACCTGGGTAGCCTCGAGCTGGTTGCGCTGCTGCGCCGGGAATTCCCGCGCACGCCAT
TGCTGGCCTTCGCCACGCTCTGCCCCACCACCAACCTCAACAGCCTGATCGATGCCGGAC
TCAACGGATTCGTCAGCAAGGCCGAACCGCTTGCTGCATTGTCCGACGCCATCGTACGTG
TTTCCCAGGGCCTGACCCGGGTTCCACCGGACGTCAGGCTGGCCGGCGATCGCGGCGAGC
TCAGCCGCAACGAGCGCGAAGTACTCGGCCTGCTGTTGGAAGGCTTGACGGTCTCCGAGA
TCGCATTGCGGCGGCACCGCAGCATCAAGACTGTCAGCACGCAGAAGGTGGCTGTGCTGC
GCAAGCTGGGATTGCGCAGCGACGTGGAAATCTACGCACTGCGCGAACGACTGGAGACAC
CGTGAGGCGCCAGCCGCCGTTGCGCCGCCGCTTCCTGTCCACGGGGCTGCTGGCGCTCCT
TCTCCTGCCGGCTGCCTCGGCCGAAGATATCCGCTCGCCACGCTGGCTGCCGGGCAGCAC
TGTACGGGTCGCCACGACTCCCTCCCTGCGCCCCCTGCCCGCGGCCCTGGCCGATCCGTC
ATCACCGCCAACGCTCGCCCATGGCTATGCCAACCTGGTGGCGCGGCACGCCCAATTCCG
TTTCCTGGAACACCCCTACCCGACAACCGCCGCATCGATCCTCGCTGTATGCCATCACGA
GGCTGACCTGGTCATGGTGTTTGGCGGCGCAAGGCACCAGGCGCTGCCCTGCCCCGGCCT
TGCCGCGTCCACCCCGTTCCGTGGCGGCGCCACCCTGTTGGCCGGACGCGCCGGCGAGTG
GCTGCCACGGGAGATGCGCGAACTCGACGGCCGGGTCATCGCCGTCGTTGAAGGCGGGCC
CTACGCCAGCTGGCTGCACGCGCATCACCCGCAGGTCCGGCTGCGGCAGCTGCCAGACCG
GCATGCAGCACTGGCGGCAGTCGAAGCCGGCCTGGCGGACGTGGCGATTGGCCTGGAGCC
CACGCTGCGCCCCCTGGTTCGACGCCATTTCAATGGCAGCCTGCGCCTGCAGCCGTTCGA
TAGCGGTTTCTCCACCGACCTTTACCTGCTGGTTCGCCGGGAAGACCAGCAGCTGCTTGG
GCGCATCGAACAGGCATTGCGGGAGATCACACTGGAAGAGCACGCAGGCCTGCTCCACCC
ATGGGCAGGCCAGACCCTGCCTGCCGCGGCCGGGAATGCACTGGACTGGATGCAGGCGTC
GCCCCCGCGCGGGTGGCTGCTGCTGGCCCCACTGCTGATTGCCCTGCCGCTGCTGTGGCT
CGCAATGCGCCACCTGCGGGCGCGCGGTGACCGAAGCAGCGCGCATGCCATCGGCGTGAT
CAGCCACGAGATGCGCAACTCGGCGCAGGCCGTGCTGACCTCGATCGAGCTGCTGGGGCA
ATCGACATTGCCCAAGGGCGAGCGTGACCTGCTCGCCGCTGCCAGCAGCGCCAGCCAATC
CCTGCGCAGCCTGTTGAATCGCGCACTGGATTTTTCGCGCCTTGCGAGCGGCGCTTTCAA
GCCGCATGCGCAACCCTGCGATGCAACCCAGCTGTGCCGGCAGGCTCTGGAGGCGATCCG
GCCACATGCCCAGCGGAAAGGCCTGCAGCTGCATCTCGATGCCCAGGGCGCATCCCCGTC
GAACATCCTGGTGGACGCCGATGCGCTACGCCAGATTGCCAGCAATCTATTGGCGAACGC
AGTGAAGTTCAGCGATTCCGGCCGCATCGAGCTGCGCCTGCAACTGATGCCGGCGGCGCG
TCCGCGGGCGCTGCTGCTGGAGGTGATCGACAGCGGCATCGGCATCGCGCCGGCGCAGGT
AGCCACCCTGTTCCAGCCTTTCCAGCAAGGCAGCAGCGGACAGCGGCGTGGCGGAAGTGG
GCTGGGGCTTTCCATCGCGCGCGAGCTGGCCCGCGCAATGGGCGGCGACCTCACTGTGCA
CAGCGTGCTGGGCCGTGGCAGTCGCTTCATCCTGCGCCTGCCGGTGTGCCCGGCTGGCAC
CGGCGTGGATGCCCAGGACATGCCCGTGGCGATACGCCACTGGCCGGACTGCACCTGCTG
CTGGTCGAGGACCACGAGCTCAATCGCCACGTGATCGCCGAACAGCTGCGGCGCTGGGGC
GCAGAGGTGTGCGCCGTGAAAGATGCGGCCAGTGCCCTGGCCGAACAGGCACGACAGCCC
CGCTCCGTTGCTCTGATCGACATTGGGTTGCCTGGCGCCGATGGTCACGTGCTGGCGCGC
AAGCTACGCGGGTCTGCCGGGCGCACCGTTCGCCTGATCGCATTGTCTGCCCGCACCGGA
CGGCGTCATCGCGCACGCTGCCACCGCTCGGGCTTCGACGCGGTGCTGGCCAAGCCGCTG
CGCGCCGCCCAGCTGCTGCCTGCGCTCGGCATTGCGCGACCAGAGGGCCTGGGCGCAGCC
GCGCAGACGATTGACATGGACGCGGCCTACATCGCCGACATCCACGATGAGCTCGGCAAC
ATGGAGCGGGTTATTGATCGAGCGGATGCATCGGCACTGGGCCATCACGCGCACCGATTG
CAGGGCACGCTGCAGATGCTGGGCCAATGCGAGCATGCGGCCATCGCGGCGGAGCTGGTC
GACCTGGCGCATGACGCCGCGCCGGACTGGGCCGATGCGCGGCGCCTGCTGGACGTGCTG
AAGGCCGGACAGGGCTCCCGCCCAGCGGGAACCCTGCCAATGCCTTGATCAGGCGGACAG
GCGCTCGACCTGGCGACGGGTCAGGTCATTGAAGCGACCCAGCGACATCAGGTGCTGGTG
GATCAGTGCCAGCCAGCCGCTGCGGTGCCACTCGACCACGGTGGCTTCCGGCAGCGCAAC
GAACTTCTCGACGTCCACCACCAGGAAGCCATTGAGGTTGAACTCGCGGCCATCCGGGGT
ACGCACGGTGGCGTTGCGCTCGACCAGCAGGCCGTTGTCGGTCAGGGCCTTGGAGAAGGC
CAGGGTCTGTTCGTGCTCGCGGGTGTACTGGCCGCAGAACTCCAGCGCCTGCTGCACCAT
TTCGGTGGCCTTGCCGTCAACGAACAGCGGCTGGCCTTCCTCGCCGCCCTTGACCACGCG
CGGGCTTTCTTCGTCGATGCCCAGCAGGAAGTCATTCTCCGCGCCGGTGTCGATGAAGAT
GAAGGGGTGGCGGCGCAGGTAGGCCGGAATATAGGCCTCGTCTTCCCACAGGCCGTCCTT
GATGAACAGGTTCTGGTCGGACACGCCGACGGCAGCCATCGGAACCGCACCGGGGCCGGC
GAACAGGATCGGGAAATGATGCAGCGCCAGCGAGAACTCGCCCAGCACCAGCGGAATGGC
GTTGTTGCCGGCGGCGAACTCGAGCTTGCCCGGCAGGATGCGCAGATCGGCGTGCACATC
GGCCTGCAGCGGCACCGGACGGGTATAGAACAGGGGAGCGCCGCTCGGCGCCGCTTCGGT
GGTGGTGTCGCTGGTGGTGGTCATCTTGGGAACCGTTCGATCATGCGCGCCTGCCATCCC
GGGCACGCCAGCGGGAACAACCTGAATCCCGCATTATCAACAAGCTCGATGACAACGGCC
ACCCCGCCAGCGAACTATTTCAGCTGCAGGGGGTAGCGCTGCCAGAGCACGTGGACCAGG
AATCCGGCCAGTTCGGTGTCGCGCGCGCTCACCGCTGCACGGATCTTGTCCAGCAGCACC
ATGTCGCTGCAGGAGCGCACATCGGCGTGGTTGGCCTGCCCTGCCCGGCGCGCACGATAG
CGTGCGGCCCGCTGCGCATCGCTCATCGCATACCCGAACTTGGGCGGACGACCGCGCTTG
CGCGGCAGGGTCAGCTCCAGGGTTCCGGGGTCTTTGTCATCACGCATGAGAGGGGTGCGG
GCGGCGGCGAGCAACGGGGGGTGCGCAATTTATCGTGAGGCATCACTTTAATCCAGCTTT
TTCTGCAGTTTTGTTGCATCGCAATGCAAAAAAACGCATCGCGAGGGCCCCATCCACGCA
TGGCGTGGATCTAGTGCAGAGCTCGCGACCCGATCACCCGGTAGATCCACGCCATGCATG
GATGCGGAAACCCGAACCCACAAAAAAGGGAGCCCGCGAACGGGCTCCCCTCACCTTCTT
CATGCAGCGCGCACCGGCTCGTAGCCATGCAGGTGCGCCTCGCTGCTGGCCCGCCCCTGG
CTGAGCGAACGCAGCGAGGTGGTATAGCCCACCAGCTGCGCCAGCGGTGCGAAGCCACTG
ACCTCGGCGCGACCATCCTGATCGTCGATGCGGGCAATGCGACCATGGCGGCGGTTGAGG
TCGCCGACCACATCACCCACCGACGCTGACGGCGAATGCACCGTCACCGCCATCACCGGC
TCCAGCAGCTGCGTGCCGCCTTCGGCCAGCGCCGCCTTGATCGCCTCGGCGCCTGCGCGA
TGGAACGCCATCTCCGAGGAGTCCTTGGCATGGGTCTGGCCATCGACAAGACTGACCTCG
ATGCCGACCACCGGATGGCCCTGGGGGCCTTCCGACAGCGCAGCACGCACACCTTTCTCC
ACCGCCGCGATGAAGCTGCGCGGCACCACGCCACCGACGATGCGGTCGTTGAATACGACC
TGGTCGTCCTCGCGCGGCGATACATCCAGTACCACGTGCGCGAACTGGCCCTGGCCGCCG
GTCTGCTTGACCAGCCGCCCGACGACGCCGGTCATCGCACGCGTCGGCGTCTCCTGGTAG
GCCACGCGCGGCGCACCTACGCCTACGTCGACCTTCCATTCGCTGCGCAGGCGCTCGACC
ATCACCTCCAGGTGCAGTTCGCCCATGCCCCAGACCAGGGTCTCCGCCGTGTCGCGATCG
GTTTCGACGCGGAACGAGGGATCTTCCTGGGCCAGGCTGGCCAAACCCTGTGCCATCCGG
ATCAGGTCGGCCGCACGCGCCGGCTCCAACCGCCACGCCAGCACCGGTGCCTGTGCCTGG
ATGTTCTCCAGGCGCAGCGGCTGCGCACGACCGCTCAGCGTTTCACCACTGACCGCATCC
TTCCAGCCCAGCACTGCAACGATGTCACCGGCCACGGCCTGTTCGATGTCGTGGGTCTGG
TCGGCCTGCACCCGCACCAGGCGACTGACACGCCGCCCCTGCGGATGCTGCGAACTGGCC
ACCGCATCGCCCACCTTCAAGGTGCCCGAGTAAAGCCGCACGAAGCTCAACGCGCCGTGC
TGCTGGTGGGTGATCTTGAACAGCAGGCCGGCCAGCGGACCGTCCGGGTCCGGCGGCAGC
ACGACCTCGCCCTCATCGCTTTCGGCGCTGACGGCAGGGCGATCCAGCGGCGACGGCAGG
TAATCGACCACGGCGTCCAGCAGCGTCTCGATACCCTTGTCCTTGAACGCAGCACCGGCC
AGCACGGGCACGCCCGCACCCGCCAGCGTCGCCCGGCGGATCGCCGCGCGCAGCTGCCCG
GCATCGATCACGCGACCTTCCAGCCAGGCATCGGCCAGTTGCTCATCGTGATCGGCCACG
GCCTCGACCAGCGCATCGCGCTGGGCTTGCCACTGGGCCCGCGCCGCTTGGTCCCACGGG
GTCACCGTGGTTGCGGCACCATCCTGCCACTGCAGCACGCGCTCATCGACCAGATCGACC
CAGCCGTTGAAGCCACTTTCGCTGCCCAACGGCACGCCCAGCGCCCACGGCCGCGCCCGC
AGCTTGTCCCGCAGCTGCTCCAGTACGCGCTCGAACGAAGCGCCGACGCGGTCCATCTTG
TTGACGAAAGCGATCAGCGGCACGCGGTGGCGACGCGCCTGGCGCCACACGGTTTCGGAC
TGCGGCTGCACGCCATCCACGGCCGAGAACACGGCCACGGCGCCGTCGAGCACGCGCAGT
GAACGCTCGACCTCGATGGCGAAGTCGATGTGGCCAGGGGTGTCGATCAGGGTCAGCCGA
TGCGGCGGCAGGTCGCGCGGCGCCCACTGCGCCTGCACGGCGGCAGCGCCGATGGTGATG
CCGCGTTCGCGTTCGATCGCCGAGAAATCGGTGGTCGCGTTGCCGTCGTGCACTTCACCG
ACGCGGTGGATCTCGCCGCTTTTCCACAGCAGGCGTTCGGTCAGCGTGGTCTTGCCGGCG
TCGATGTGGGCAATGATGCCAAGGTTGCGACGACGGGAAAGGACTTGGGTGTTCATATAG
AGATTCCTGCAAAGCCAACTTCAGGGGCCGCGCCCCCCGGTTGGCGACAGGGTGCGCGGC
TAGCGTTCGGTCTCGGCGATGTGGTGCATGGCACGTTCTCCTTTGCAGTACTGGGTAGCG
TCGGCTGGGTAGCGTCGACTGGGTAGAGTCGACTGTTAGTCGACTAACAAAAACAAAAAG
AGCGCCCCGGGGGGCGCTCTGTCGAAGGTCCAGCGATGGCCGCTTCAACGGCCTCGTGGG
GCTCCAGGCAGACACGCCCGTTCCGCGTTGGCGCGGGTCAGGGTGAAAAACTTCAGGAGC
GGCATCCGATTCATGGGGCGCATTCTAGACCTGCCAATCTGGCGCGCAAGTGAATATTGC
AAACATAAATGGAACGATGAGGCCGACAATGATCGGGGTCAGATCCCTTTGCCCCTGGGC
AAAGGGTTCTGACCTCTCAGCCTTTACTTGCAGCCGTGCAGCGTGCGCGCCTCGGCCACG
GTCGCCGCCTGGTCATCCCCCATCGGAATCCACCCCTTCAGCGACGTCGCCGGGTCAATG
TGCGGCAGCCGCGGGCCACCATGGATCAGCACCTCGGTCCAGCTCCCCACCGGCGCCAGT
TCGGACAGGCGTGCCGCCTGGTCATCCTCGGTGCTGAACGTGTCGTCCGGGCTCGCCGGG
GGCGTCGTGTTCACGGTCTCGGTCTTGCGGGAATGCACACGCAGCGCGCCGCCCGGCATG
CGCTGGGTGGTGACGTCGTAGCGCTCGATACCGTACGCCCAATGGCTTTCACCAATGCTG
CGGGTCTCGCTTCCGTCATCCGCCACAGCCACCACCTCGCCCGCCGGCCCGACCACGCCC
GCGACAGCACCCAGGCCGGACATCAGCGCCTGGTAGACGATCATCTGCCGCTGCTCGGTG
CTCAACGCACCGGCCTTGAGCTTGGCAGGGGGAATCTGCAGGTATGCCGCCTCCTTGCAA
AGCACCAGCACCTGCTGGTCATCCCAACTCACGGACATTTCCTCGCTGGCGAAGTACTGC
GTCCGGATGGACGCAACAGGAGAACCCGCGCCAGCGGAATGCCGTATCTCGATCAGCGAG
GCATTCTCCGCCGCATCGGTCAGCGAAACCGGAGAGGTGGAAGCCGCAGTCGCAGCGCCT
GCGAAGCCAACCAACACGGCCAGCAGCGTGCCGCGCGAAATGCTACAGATCATTGCATCA
GTCCATTGAGGGAATACCGGTCAGACATGATACGCGGCGACGGCAGCAGATCCGGACTAC
GTCACCACCACCAACGGCACCCCGCGCCGCGGATGCTCCAGCACCACCACATCCTGCTGA
TAGACCCGCTGCAGGTTGTCTTCGGTGAGCACCTGCAGCGGCGTGCCATCGGCGGCCACC
CTGCCCTGTTCCAGCAACACGATGCGGTCGGCATAGCCGGCGGCCAGGTTCAGATCGTGC
AGCACCACGATCACGCACGCGCCGGCTTCGGCACAGGCACGCACACTGCGCAACGTACGC
TCCTGGTGGCGCAGATCCAGCGCCGCGGTCGGTTCATCAAGCAACAGCAGCGGCGTGTCC
TGCGCCAGCACGCGCGCGAACGTGGTCCGGGCGGACTCGCCACCGGACAGCTGCTGCACT
TCGCGCAGGCGTAGCGCCTGCAGTTCGGCGGCATCGATGGCAGCTTCCACCCGTGCATCG
TCCACACGCGGATCCGGCGGATGCGGCAATCGTCCCATCGCCACCACTTCTTCCACGCTG
AAGGCGAAGCGCACGCCATGTTCCTGCGGCATCACCGCGCGCTCGCGTGCCAGCGGCCCG
GCCTTGTAGCTGGCCAGCGGTTTGTCCAACAGGCTCACCTCGCCCGCATCGGCGCGCAGG
TCACCGGCCGCCACCGCCAGCAACGTAGACTTGCCCGCGCCGTTCGGGCCAACCAGCGCG
GTCACCGTGCCCGGTTCGAACGCCAGCGAGATGCCATGCAGGATCTCGCGCTGCTGGCGG
CGCACCACCACCTGGTGCAGTTTCAGCAGCACGCTCATGGCGCCGCCTTGCGGCGCTGCT
GCAGCACCAGCCAGAGGAAGAACGGAGCACCCAGCGCGGCCGAGAACAGGCCCAGCGGAA
TCTCCGCAGGTGGATCGAGCGTGCGTGCGGCGGTGTCGGCCACCACGATCAGCAGCGCAC
CGAGCAGCCCGGACAACGGCAGCAGCCAGCGATGACCCGGGCCGACCAGCAGTCGCGCCA
CGTGCGGCACCACCAGGCCGACGAAGCTGATCGAGCCCGCGAACGCCACCGCTGCGCCCA
CCAGCAGCGCACTGAACGCGACCAGGCGACGCCGCGTACGGGTCACGTCCAGCCCCAGGT
GCTGCGCCTGGCGCTCACCCAGCGCCAGCATGTCCAGCGGCGTGGCCAGTCGCTGCAGCG
CAAACACGCCGAGCGCAAACAGCGGCACCACCGCGGCCACGTCGGCCCAGTTGGCGCGCG
CCAGCGAGCCCATCTGCCAGAACACCAGCGACTGCAGCTCGCTTTCGCTGGCGATGTAAG
TAAGGAAACCAATCAGCGCCGAGCAGAACGCGGCCATCGCGATGCCGACCAGAAGCAGCG
TGGCATTCCCACTGCCTTTGCCGGGCCGGGCCAGCGCATAGGTCAGGCCGATCGCCAGCG
CGCCGCCGACGAAGGCTGCCACCGGCACCAGCCAGCCGGCCGCACCGGCAGCGCCGAGAA
CAATGGCAGCCACCGCACCCAGCGCAGCACCCTGGCTGACACCGACGATGCCGGGGTCGG
CCAGCGGATTGCCAAACAGGCCCTGCAGGCTGGCACCGGCCATCGCCAGCGACGCACCGA
CCATCGCGCCCAACAGGGCGCGCGGAATGCGCAGCTGCCAGACCACGGCCAGATCACGGC
TGCTGACTGCCCCTGGGTCAAGCAGGCCCAGCTTCACCGCAAGCGCCTGCATCACCTCCA
GCGGCGGCAACCGCAACGGACCCACGGCGAACGACGCCAGCACTGCCCCCAGCAGCGCCA
GCAACGCCACCATCAACATCGTCCGCCCGCGACGGCGGCGCCGATCCGCCGGACTCATGC
CTTCGGCAAGGCTGCCAGGGCCTTGGCCAGCGCCAGCGCGCCCGCACCAGAACCCACGCT
GGTGTACTTCAGCTGCACATCCGGCATCACCCAGACCCGATTGGCCTGCCCGGCCGGCGT
CTGCTTCAGCGTCGGGTACGCCTTCCACAGGCCTTCGGCACCGCCGAACAGCCGCAGGTC
ATGCTCGGTCACCAGGATCACCTCCGGTGCCGCGGCGACCACCCCCTCGTTGCTCAGCTG
CGAGTAGTTCTTCACCCCGGCCTCGGTGCCGATGTTGATGCCGCCGGCCAGCGCGATCAG
CTGCGCTGACGCGCTGTCGGCACCGGCAACAGTGGGCGAGCCGCCAGCGCCGGTGGCCGA
TACGTGGATCAGTCGTGGCGCATGGCCCAGGCCCTTGCCAATCGCTGCAGCCTCGTCGAG
CTGGCGCTGCACCTGCGTGGCCAATGTTTGCCCCGCTTCGGCCAGCCCTAGTGCGGCGGC
GACCTTGCGCACCTTGTCCGGGGCCGGCTGCAGATCATCGATGACCACCGCCGGCTCACC
GACTTCGCGCAGCTTTTTGGCCAGCTCGGTGTGGCGGCGCAGGCTGTTGCCGAGGAACAG
CGAGCCCTGCAGGCTCAGCACGCCCTCCACGCCGGTGGTGCGGTTGAACAGGAACTGGTG
CGGCGCGGCCAGGCCGGCCTGGGTGGTGGTGTTGGTCGGCGCGGCGAATACCTGCGTGCC
CAGCCCCAGTGCTTCGATCACCGCGATGACGTCGTCGCCACCGGCAATGATCCGGCTGGT
ATCGGTCACCTCGATATCGGCGCCGTCATCGGAATGCACCTTGGCCGGCAGCATCGCCTT
CTGGTCATGCACGGCCGGCAGCTCGGCACCGGCCACGCGCTGCCAGCCTGCCGGCAACGC
GGTTTCGGCAGCGGCCGGTGCGGCGGGCGGCTCGGCGGCCTTCTGGCCATCAGGCGGTGT
CGACGCGCCGCCACAGGCGGCCAGTACCAGCGAAACAGCCAACGGAAGCGCACACAGGCG
CAGACGGGACGCGGTGTTCATGCTCGTTCTCCTTGCTGGCAGGGCGGCGCGCACGCCGCC
CCACCGTGTGACTTACTGCTTCGGGGTGATGCGGGTGATGCGGTCACCCTTCGGGTCCTC
AGCGCCGCGCGACTTGTTCACCGCGAACACGTTGCCCTTGCCATCGGCGCGGACGTGGTT
CGGCAGCGTGCCGCCATCAAGATTGGCGACCACCTTGCCGTCACCATTCACCACGGTGAC
CGTGCCAGCGCCACGGTTGCTGACATAGGCCAGGCCGGAGGCATCATCGAAGGCGACGTT
CAGCGCACCGGCGCCGACCGGCACGTCATGCAGCACCTTGCCGGCAGCCACGTCGACGAT
CAGCAGGTTGTCGGTGCCCTGCGAGGCGACGTACAGGCGGTTGCGTGCCGCATCGAAGGC
CACGCCCGAGGCACTGATCGAATTACCCAGATCGATGACCTTCTCGACCTTGCCGCTGGC
CACATCGATCACCGCCGCTTCCGGGGTGCCGATGCTGACGGTGAACAGCTTGCCGCCCTT
CTCGTCCAGCACCAGGCTCATCGGGGTGAACGTGCTGTCGTCCACGCCGGATTCCAGCGT
CACTGCCGGCAGCTCCTTGAAGGTCCTGGCGTCGAACACCGACAGGTGGTCCTCGCCCGT
CGCCGAGGCGAACACCTTGCCGCGGGTGCCATCGACCACCACGTCGCGCGCGTGCGGCAC
AGTGTCGGCCGGGAACTGGTGGACCAGCGACAGGTCCTTCTGCCGGTAGACCGCGATCGA
GTTCTGGCGGGTGTTGGTCACCCAGACGTTGCCGTTGGTGTCATCCACGCCCACGCCGTA
GACCGCATAGACCGCGCCATTGGTGCTGCCCGGTACCTGCGCCGGGGTGATCGCCCTGGT
CACCTTCAGCGACGTCGGGTCCAGCTTCAGCAGCTGCGACTGGGTCACCGGCGGGCGGCC
CACCGCCGAGGTCACGAACACCGCATCGCTGGCGGCGCTGTAGGCGGACTGGTACAGGCC
CGGCACCAGCTTGCTGGACCGGGTGGCGAACTGCGCCTGGCCGGACAGCGGCAACTGCGG
CGACACGCGCAGCTTCAGCACCGTGGCCGCAGCCGGCTGGCTGGCGCGCACCACCACCGG
GTGGGTGCCCGGCACCGCGTCGGCCGGAATGCTCAGCTGGGTCTTGAAGTTGCCATCGGC
ATCGACCACCACCGGCTGTGCGTTGAGCACGCTGTCGCCACGCAGCAGGCTGACCTTCTG
GCCCGGCACGAAACCACGGCCGACCACGTCGGCGGTGCTGCCGGGAACCACGTTCTCACC
GCGTGAGACGACCTCACCCTTGAAGGTGGCGTTGGCCGGCTGGTCGAACACCGGCTGCGC
GGTGGCGGTCACTGCCAGCAGCAGGCCGGCAGCGAGAGAGGTAAGACGGAGAGACGGACG
GAACGACATGGCAGGCTCCTTGCACACGTAGGCCGCGCCACGTGGCGCGGGGGTCATCGG
TTGCCTGGGCCGCTGCACGTCGGCAGCCTCGCCTGGGTAGTGGGGTCGCACGGCAGCGCG
TGCGAAGGGATTCATTCGGCGGCGTTGTCACCGCCATTGGGCGCGCCATCGCCGGCGCTG
CGATCGGTCACGCCGTACAGCTCATGCAGCGCCGCATGGAAGGACGCCGGCAGCATCGGG
CCGTGGCCAAGGCCGGGGAACTCGCGGTACTGCACGCTCAGGCCCAGCACCTTGCCCAAG
CGCTCGGACAGCTGCATCGCCGCATCCGGGGTGGCGCCACCGATGCGGCGCAGGTGCGCG
ACCACGCGCGGATTGTTCATGTCGCGCTTGCCGCGATCACCGACACGCTCGGCACCGCCC
AGCATCAGCCAGAGCCTTGCCGGTTGGCCGTGCACGTTCTGCACGAACTGTTGTTCCGGA
TCCCCCAGCGCCGCACCCTGGCTCCACCACAGCGACGGGCTGGCGGCCAGATAGGACTGG
AAGGCGGCCGGGCGCGTGTACAGCACATTGAGCACGAACAATCCACCCAGTGAGTGGCCC
CACAGCGCTTGCTGCTGCGTGTCGATGCGTGCGCGACGCTCCACTTCCGGCTTGATGCGG
CGCTCGATCACATCCAGGAACGCGGCAGCCCCACCGCCAACCGCCTGGGTCGTACCGCTC
TCGTCGTCGGCACGGTCGATCCATGCGGTGTAGTCGCGGGTGCGCGCCTTGGAATCGATG
CGCAGGTCGTTGTCGTAGCCGATCAGCACCAGCACCGGCGGCGCCTTGCGCGCGGCCAGC
TCGGCCAGCAACGGCTGATCCAGGACCATCGCGACGGCGTTGCCGTCCAGCGCGTAGAGC
ACCGGGGATGGCGTCTTGCCGGCCTTGGCCGGAATCGCCAGGTTCACCCGCCAGCGGCGT
TGCTGGTCGGGACTGTCCACCACGAAATGCTCGAAGCGATAGCTGGCCGCCGGCTCGTCG
AGCACGGTGCGGCCGATCTTCTGCAGCGGGTTGCGCTGCTGTGCATGGGCATATGGGGTG
GCCAGGAGCAGACCCATCATCAAGGCGGCCAAGCCGCGGGCCAGCAGACCACGGCGCGAA
GGCGGAACAAAGTGCTTCATCAGCGGCGGCAGAAGCGGCCCAGGGCCGCCGGTTCACAAG
GGACCGCAGTCTACCTTAAACGCGAATGATTATCACATCGATCAAACGTCACGCTGTGTA
TCACGCGCGCGCATGCCCGGGTTGCGCAAGGGGCAGCAATTCCCCTATTTTGCCGCCCAT
CGGGGCATTGGATCGCCCCGCTTCCAGCGCAGCCATGGATGGCGGGCACTTGCCGCCATC
CGGGTCGCGTTCATCTGCACACAACCGCCATGGGATTGGATCCCATGATTGTGAGACTCC
CTTGAAGCACACCACCCTGATCGCCCTCTCCCTCGGCCTGCTTGCGCCGCTGGCCGCCCA
TGCCGCACAGGACCTGCCAACGCTCTACCAGGCCTTTGAAGAAGCCGGCAATTCGTCACT
GGGCATGGACCAACTCAACCAGACGGTGACATTCACTGCCGTAGCCCTGAGCGTTTCCAG
CAACCTGGCGGGCGAGCCGCTGATCGAGGCCGGCGACGACCAGGGCAATGTCCTGGCCCG
GCTGACCAGCGACGACGAACAGCAGGCGGCCAAGCTGGGCGCACTGGAAGAAGGCGCGAC
GTTCACCGCCAGCTGCACGCTGCAGTTCAGTTCCGGCACGGACTACCTGTCCTTCGGCGA
CTGCACCATCAAGTAAAGACGAAGCCGGCGAAATGCCGGCTTCTTTTCTTTGCCTCTTGT
GGAGTCGAGCCATGCCCGACTCGCGGAATGTCACGGCCCCGAAGGCACCGGACCATAAGC
ATTTTCCTGCGGCGTGCCCGGCAGCAGCGCGAATACGAAGATCACCAGGCCGCCGAACGG
AACGAAGGCCAGCAGGTACATCCAGCCCGACTGGTTGCAGTCGTGCAGGCGGCGCACGGT
GACGGCGATGACCGGCACGAACGTGGCCAGCCAGAACACGACAAACAGGATGATCGACGC
GATGCCCAGGACGTCGGACTGCATCACCAGCCCGGCAACGAGCGGCACCATCAGGACGGC
GGAGACGATCAGCATGAACAGCTGGAACATCCAGTACTCACGACGGTTGGCACGCCCCTC
GAACTGGGCGTAGCGCTTCAACGGCAGAATCATTTCCTGCACGGCATCAATCCTTGAAAA
AGTGGCCGCGCAGTGTGCCAAAGACCGCCGCCGGGAACAATGTGGAGCCGAGCCATGCTC
GGCTGCCATTGGCCCTGTAGAGCCGAGCCCATGCTCGGCTGCCGTTGCCGCAGGCGCTGC
TGGCCCGGTCCAGAGCGGAGTCGAGCGCGGCTCGACGCTACATAAACCGGGTCAGCGACC
CTTTGCCGCCCTCGCCGCTTCGCGCTCGGCACGCAGCCGGTCCAGCTTTTCCTTCAGCTT
GATTTCCAGGCCACGCGGCACCGGGTTGTAGTACACCCGTTCGCCCATCGCATCCGGGAA
ACCCGTCTGGTCCAGCGCGATGCCACCCTCGGCGTCATGGTCGTACTGGTACTCGGCGCC
GTAGCCGAGCTCCTTCATCAGCTTGGTCGGCGCATTACGCAGGTGCAGCGGCACTTCTTC
GGTGCCGCTCTCGCGCACGTCGGCCTTGGCCTGATTGAAGGCCGCATAGCCGGCGTTCGA
CTTGGCAGTGCTGGCCAGGTAAAGCACCAGCTGCGCGAACGCCAGCTCGCCTTCCGGGCT
GCCCAGCCGCTCGTAGATGTCCCAGGCTTCCAGCGCCATGCTCTGCGCGCGCGGATCGGC
CAGGCCGATATCCTCGATGGCCATGCGGGTCAGCCGGCGCGCCAGGTAGGACGGGTCGCA
GCCACCATCGAGCATGCGGGTCAGCCAGTACAGCGCGGCATCCGGGTTGGAGCTGCGTAC
CGACTTGTGCAGCGCCGAGATCTGGTCGTAGAACTGCTCGCCGCCCTTGTCGAAGCGACG
GGTGCGATCGGCCAGCACCTGGGTCAAGGTCTGCGGCGTGATGCGTCCCCCCTCCCCGCC
CGCCAGTTCCGCGGCGATCTCCAACAGGGTCAGCGCACGGCGCACATCACCATCGGCAGC
GGTGGCGATTTCCAGAAGCAGTTCGGGGGGGACCTCGATACCCTCTTCGCCCAGGCCGCG
CTCGCGATCACCCAGCGCACGTTCCAGCGCCTCGACGATGTCGGTGGGCGAAACGCCTTC
CAGGACATGCACGCGGCAACGCGACAGCAATGCGGAATTCAACTCGAACGACGGATTCTC
GGTGGTGGCACCGACGAACAGGATGGTGCCGCGCTCGATATGCGGCAGGAACGCATCCTG
CTGCGCCTTGTTGAAGCGGTGCACCTCATCCACGAACAGCACGGTGCGGCGGCCTTCGGC
GAAACGCTGCGCGGCCTCGGCCAACACTTGGCGCACCTCCGGCAGGCCGGAGAGCACGGC
GGAGATGGCACGGAATTCTGCGTCGGAGTATTCGGCCAGCAACAGCGCCAGCGTGGTCTT
GCCACAGCCTGGCGGCCCCCACAGGATCATTGAATGCACGCGACCGGATTCGACCGCGCG
ACGCAGCGCGCTGTCCGGCGCCAGCAGGCGCTTCTGCCCAACCATTTCGTCGAGAGTGCG
CGGACGCATGCGCTCGGCCAGCGGGCGCAGGTGTTCCCGATCGACGCTCAGCAGATCGGG
ACCAGGGAAGGAAGTTGAACGATGTCTTGCCACCCGGTCATTGTACCGCGCCGCCCAACG
GTAGCGCCGGGCCGTGCCCGGCGGCGGGACGCGATGTCTGGTAGTGCCGGCCGCTGGCCG
GCAGATCCCAAGCGTGCCAACCAACGGTTGACACCCACCAAGGCGGTCCCGGTTGAAACC
CACCAGAGCAGAAAGCGCCGGGCCATGCCGGCGATCAGGCCGCACGGGTGGTAGTGCCGG
CCGCTGGCCGGCAGATCAAGAGCGTGTCAACCAAGGTTGACACCCACCATGACGGTGCCG
GTTGACACCCGCCAGAGCAGACAGCACCGAACCCTGCCCGGCAGATCAGGCCACAGGATC
GGTAGAGCCGGCCGCTGGCCGGTAGATCAAAAGCGTGTCAACCAAGGTTGACACCCACCA
AAGCGCCTCCGCCCACAGGTCAATTACCGATGACGTCGGTACCCTTCGGCGGGGTGAAGC
TGAAGGTGCCGGCCGCGAAGCCCGGGTTGCGCTTCCAGCCGCTGAAGCTGATCACGGTAC
GCTGGCCAACCGCATCGGTGATTTCCATCTTGGCCAGGCCCTGGGCATTGAAGCCCAGCG
CGGCGTACTGGAAGCTGGCTTCGGTCTCGCGCTTCGGCGACAGCGACAGCCACTGCAGGC
CGTCGCGCTGCGCAGCCTCTTCACTGACGTCGTACTGCTGTTCCAGCAGTGCCGGGTTGA
TCAGCGCGGTCAGCGGGCTGTTCTGCTCTTCCTTGCCCTGCTCACGCACGGTGGCCTGCT
CCAGGTCCGGTTCGTACATCCAGACCTTCTTGCCGTCGGCCACGATCAACTGCTCGTGCG
GGCGCACGTATTCCCAGCGGAACAGGCGCGGCGCCGACAGGGCCACGCGGCCACTGGTCG
ATTCCTTCACCTTGCCGCGGCTGTCGAACACCTGCTGGCTGAACTGGCCATCCAGGCCCT
TCAGGCCACTGGTGAAGGTCTTCAGGTCATCGCGGGCGCCTGCCCAGGCGCTGCCGGCGG
CGGCGCAGGCCACGGCCAGGGTGGTGGTGGCAAGGAAACGACGGAAGCGGAAGTTCATGC
GGGAATCCTGTGGGCGCGGGCGCCAGGAAAGGTGGTTGCCAGTGTGCCCGGGGAAAGATG
AATGGGCGATCAGGGCGACATTATGCCGCCCTGAACGTCCATCGGCGATTCAGCCGCCCG
AGCCCGGCAGCTTGCCGTACAGCACCTGGCCACGGAAGCCACGCCGCACTTCGCGATACA
ACGCGCGGAATGCGGTGTAGTCCTGCGGCTGGCACAGCGCCTCCGGCCCACGCACCGCGT
TCTGCTGCAAGTGGTGGTGCACGATCACGTCCTGGCCCTCGCGACTCCAGTCCACCCGAT
ACTCACCGGCGGCGTTGCTGAAACGCTGGCTGGCCGGGATGGCGATGATCGGTGCATTGG
CCGGGAACTGCAGGCGATAGGTCTCTTCGCGCAGGCTGGCATTGCAGTAGAACGGCGTCT
CGTTGGCCGGCGCCGAGGCGGTGGCGTACAGGCCGCGCACCGATTCGCCACCCGGCGGAT
CCGGCACGGCCATGCCGCCGGCCACGCTGAAGTCGGCGTAGTCCTCGGCCTGGAACGCCA
TGCGATAGCCAAACGGCCGGGTCAGGTCGACCGGCACGCCCTGGATCTGCAGCTGCCCTC
TCCCGTCGAAACCGGACGCGGCCATGATCTGCTCCTCGGCGCGCGCACGGTTCTGCGCGT
TGAGCTGGGAGAACTGGGCGCGCATGCCGATCTCGGCGTTCTCGCCCAGCTTCGGAATGG
TCTCGCCGCGCAGGTTGCCGTTGGCGTCGAAGGTGAAACGCACCTCCATCGAGGTGGCGT
TGCGCTGCGGCGTGTTGGCCGGGGTGCGCGCCAACGAGGCGTCGCGGGTACGCATCACCG
GTGCGCCGAGGTCGCCTTCCGGCAGCTGCCCGAAGCGCGCCCACGCGGTGGTCGAATCCA
GATACAGATCGAACTCGGGGATGTAGGTGATGGCGTGGTTGAAGCGGCCCAGCACCGGAA
TCTTCGGCAGCGTGGGGCCGCCGCCGGCACCGATCAGCACCGGCGAGCTGGCGATGCCCT
TGGCCGCCAGCAGCGCCTCCAGGATCGTCACATGGTCCTTGCAGTCACCGTAGTGGTTGT
CGAGGATGCTCTGCGCGCTGTTCGGCTCCAGGCCGCCATTGCCCAGGTACACCGCCACAT
AGCGGATGTTCTGCGCCACCCAGCGGTACAGCGCATCGGCCTGCTCGCGCCGGTCGCTGA
TGCCAGCGGTGATTTCATCAGCCAGCGCCTGCAGCGCCGGGGTCACGTCGGCCGCCGGGC
CGGCCTTGAGCTGGTAGGCGCGTCCCATCTGCGACCAGTCACGATACGTGCTGGCCATGA
TGTTCGGGCCGAACTCCCAGCCCGCCGCCGACCAGTTCTGTGCCGGCATGGCTTCGCGCC
GCTGGTAGCGCCAGCGCCACTGCGCCTGGCCGTTCTTCACCGTCGGGCGATCGCTGCCCT
GCACGCCGCGGCTGTCGATGAACATCGGCAGGCTGGCCGGCGCAGTCAGGGTGACCTCGG
CGTCTTCGTACTCGGTGAAGACGTTGAAGGTCTCCCACAGGCCGAAATAGCCCGGGAAGT
ACGGCGTGGCCTGGGTGCGGCGCACCTGGTAGTACAGGCGCGTGCCCGGGGCCAGGTTCG
GGAACACGATCACCCGCACCTTGCGGTCGGCATACATCGCCGCCGAGGCGCTGGAGTAGC
TCTCCTGGGTGTAGATGCGATCGGCCGGCACGTCGCGCCGCTGGCCGTCGGCGGTGATGG
TGTAGGCGCCAAGCACCTCCAGGGTTTCCATCTTCTCGCTGTAGCTCAGCCGCACCTGGC
TGAACTGCTCGACGGAGGCCTTGGTCTTGAGCAGGACTTCGTAGGTTTCGGTCTGCACAT
TGCCCGCATCCGGCCGCACCTGGTAGTCGGCGCGGTAACGGACAATGCTGAAATTATTGC
TGGCTTCGGTATCGCCGCTGGTGGAAGGCGGCGCCGTGGCGGGCGCGGAGGTGGCGGTTT
CTGCCAGTGCCGGGCCGGCAGCCAGGAAGGCTGCCAGCGCCAGCGCCAGCGCGCTTGGTA
CGGGGTGAAGCATGCGTCGGTTCCTTGGACGTCGTGGGGGATACGTCGGGCCTTACTTCG
GCGGCGGCGGTGCCAGCACCGTGCGGTCGCCGTTGTGCTCGGGCGGGCTGACCACGCCGG
CCGCTTCCATGGCCTCGATCAGTCGCGCTGCACGGTTGTAGCCGATCTTCAGCCGGCGCT
GCACGCCGGAAATCGAGGCGCGGCGGGTCTCGGTGACCACCCGCAGCGCTTCGTCATACA
GCGGGTCGGACTCGTCGCCGGCCGCACTGGTCTCGGGCAGGCCGGTGGCACCGACGACCA
CGCCGTCGCCCATCGTCTGCACCTCGTCCAGCACCCCGTCGATATAGTCGGCCGGGCCCA
TCGCCTTGAGGTGCTCGACCACGCGGTGCACTTCGTCATCGGACACGAACGCACCATGCA
CGCGCTCGGGCAGCGCGGTGCCCGGCGGCAGGTACAGCATGTCGCCGTGGCCCAGCAGGG
TTTCCGCGCCGGACTGGTCGAGGATGGTGCGCGAGTCGATCTTGGAGCTGACCTGGAAGG
CGATACGGGTCGGGATGTTGGCCTTGATCAGGCCCGTGATCACGTCCACCGACGGGCGCT
GCGTGGCCAGGATCAGGTGGATGCCGGCCGCACGCGCCTTCTGTGCCAGGCGCGCGATCA
GCTCTTCCACCTTCTTGCCGACGATCATCATCATGTCGGCGAATTCGTCGATGAAGATGA
CGATGAACGGCAGCGTCTCCAATGGACGCGGCGCCTCGCCCAGCTCCGGGTTCGGCTTGA
ACAGCGGGTCCATCAGCGGCTGGCCGGCATCCTGCGCTTCCTTCACCTTCTTGTTGAAGC
CGGCCAGGTTGCGCACGCCCACCGCGCTCATCAGCTTGTAGCGGCGCTCCATCTCGGCCA
CGCACCAGCGCAGGCCGTTGGCAGCCTCCTTCATGTCGGTGACCACCGGCGCCAGCAGGT
GCGGGATGCCCTGGTAGACGCTCAGCTCGAGCATCTTCGGGTCGATCATCAGCATCCGCA
GGTCTTTCGGCGAGGCCTTGAACAGCAGGCTCAGCACCATCGCGTTGACCGCCACCGACT
TGCCCGAACCGGTGGTACCGGCCACCAGCAGGTGCGGCATGCGCGCCAGATCGGCCACGG
TCGAGCGCCCGGCAATGTCCTTGCCCAGCGCCAGGGTCAGCACGCTGGCCGACTTGTCGT
ATTCCTTCGAGCGCAACAGCTCGGACAGGTAGATCATCTCGCGGGTGACGTTGGGGATTT
CCAGGCCGATCACCGACTTGCCCGGAATCACGTCGACCACGCGCACCGACTTCACCGACA
GGCCGCGCGCGATGTCCTTGTCCAGCGAACTGATCTGGCTGACCTTGATGCCCGGCGCGG
GCTCGATCTCGAAGCGGGTGATGACCGGCCCGGGGTTGGCGCCGACCACCTGGGCGTCGA
TGCGGAAATCCTTCAGCTTGAACTCGATCTGCCGTGACAGCGCGTCCAGGGTTTCCTTGT
CGTAGCCCACCGGCTGCGGCTTGGGGTCGTCCAGCAGGGCCAACGGCGGCAGGTCCGAGC
CGTCGCCATTGACGCCACGGAACATCGGGATCTGCGTGTCGCGCTTGGCCCGGTCACTCT
TCTCGATCACCGGTTCCGGTCGCGGCTCGATCTTCACCGGCTCGCGCTTGGCGCGGACCT
CGGCATCGGCCTTGCGCACTTCCTGGCGCTCCTCGCGCATCACCCGGGTCTGCTGCCACT
CGGTGACTTCTTCCTTCTTGCGCGCCAGCAACGGTGCCAGCGACATCACGCCACGGCCGA
TCTTTTCCATCACCGTGAACCAGGACAGCCCGGTGGCCAGGGTGATCGAGGCCAGCAGCA
ACACCAGCACGAACAGGTTCGCGCCCAGCGCACCGAAGCCCACCGTGAGCGAATTGCCAA
CCAGCTTGCCGAGGATGCCGCCGGCGCTGGAGACATCGCCGCTGAACAGGCGTACATGCA
GGAAGCCGGTGCCGGCGATCAGGAATCCGACCAGGCCGACCAGGCGCAGCGCCGGGTCCA
GGTCGTTCTCGCCCTTGCTCTCGCGCTTGAGGCCGAACATGGCAATCCACGACAGCGCAC
CGAGCACCACCGGCAGCAGGAAGGCGATGTAGCCGAACAACTGCAGCAGCACGTCGGCGA
TCCAGGCGCCCGCGCGACCACCGAGGTTGTGCACCGGCGCGACCACGCTGCCGGTATGCG
ACCAGCCAGGATCCGTCGCTGAATAGGTGAAAAGACTCGCCGCCAGATAGAGCAGGGCCG
GCGCGATCGCGATCAGGCCCAGGTCGCGCCAGAGGCGCTGGCGGCGTGGATTGTCGGTCG
TCGCCGCCGCGGCCGTGCGACGTGACGCCTTGCTGTCGTCCGACTTGGAGCGTTCAGGGA
CCTGCTTCGCCACCTTAGACCATACCTTTGGAATGCGCTGTTAGTGATTGATAATAAATG
AGACGGCGTCAGTTTTCAGTTATGCGACTTCTGACCGGGCCCGGACAGGGGTGAAACCAC
CGCTGGATGACGGCGTTCTGTTCATCGGCTTGAATCGCCCTGCCCCAGCCGCCACTCTAT
GACCAGCCACGGATGCTGCGCAAACATCGCCAGCGCCTTGTCCCATCTACCTTTTCGCGA
GTCTACATGAGCACCAGCCTGCCCTCCCGCCACCAGCGCCTCGTCATCCTCGGTTCCGGA
CCGGCCGGCTGGACCGCCGCCGTCTACGCCGCCCGTGCCAACCTGAAGCCGGTCGTCATC
ACTGGCCTGCAGCAGGGCGGCCAGCTGATGACCACCACCGAGGTGGACAACTGGCCGGGT
GACGCCCACGGCCTGATGGGCCCGGACCTGATGGCGCGCATGCAGGCCCACGCCGAGCGC
TTCGAGACCGAGGTCATCTTCGACCACATCCACACCGCCGACCTGTCGCAGCGCCCGTTC
AAGCTGATCGGCGACAGCCACGAGTACACCTGCGACGCGCTGATCATCGCCACCGGCGCC
ACCGCCAAGTACCTGGGCATCCCGACCGAAGACGAGTTCAAGGGCCGCGGCGTGTCCGCC
TGTGCCACCTGTGACGGCTTCTTCTACCGCGACCAGGACGTGGTCGTGGTCGGCGGCGGC
AACACCGCGGTGGAAGAGGCCCTGTACCTGTCCAACATCGCCCGCAAGGTCTACCTGGTC
CACCGCCGCGACACCCTGAAGGCGGAGAAGATCATGCAGGACAAGCTGTTCAGGAAGGTG
GCCGAAGGCAAGATCGAGACCGTCTGGCACCACCAGGTGGAGGAAGTGCTGGGCAACGAC
GCCGGCGTGACCGGCGTGCGCGTGAAGTCCACCCTGGACGGCGGCACCCGCGACATCGAT
GCCCACGGCTTCTTCGTGGCCATCGGCCACCACCCGAACACCACCCTGTTCGACGGCCAG
CTGGCGATGAACAACGGCTACCTGGAAATCCGTTCGGGCCTGGGCGGCAACGCTACCCAG
ACCTCGGTGGAAGGCGTGTTCGCCGCCGGCGACGTGGCCGACCAGCACTACCGCCAGGCG
ATCACCTCGGCCGGCTTCGGCTGCATGGCCGCTCTGGACGCCGAGCGCTATCTGGACGCG
CAGGGCAAGGCCAGCTGAAGCGCTGATTATGCTCTGTAGAGTCGAGCCATGCTCGACTCA
GGAGAAAGGCCGACGCGAAAGCGTCGGCCTTTCTCGTTACATCCCTGCGGCAGCCGTATT
CTCAGGCAAGCCATTTCGATCAGGGCCGGCCGCATCGGGAACACAACGAACGGTGTGAGG
CACGGGCTGCGACTTGACCCCATCCGCATCCAACACATGCGTCTCCCAGCCGAGCGTCCC
CACGCTGTCGCGACCGCAGCTGAGTTGCATCCTGCTGGGCTGGTCAGGCGAATCGATGAC
CACCGTCCGTCCGCTGCAGCTCCACCCTGATGGGCACAGCGTATTGCGGGTGATCAGGCT
GATCGGGAATTGCGGATGGCCCGCAAACGCCACGTCCACCTCGCGCGAGTCGCCGGATGG
AACGTCGACATCTGCGATCGGCTGCCCGGACAGCGGCTCACACGACTTTCCCGTTGCCCA
CAGGCGATAGCCCTTCTCCACCCCTTTCATCGACGCCGAGCGGAAGACGGGGTCCTGCAA
GGCGGCCACATCGTCAGGATTGGAGTGGTAGGCGGTTTCGATGATCACCGAGGGCATCTT
CCCGATGCGGTTCTCGCCGTGCCTGGCCGAGGTCGAACTCTCGCGAATCGGGAAATCCCG
ATAGCCCGGTTGCGCTCGGATGATTTCACGCATCCCACAGAGAATGCTATCCGCCAGCGC
CTTGTCCTGCGGTTTGTCCTGATGATAGTAGACCTCGGTTCCACGCAGACTGGCTGAATC
GCTGCCATTGGTGTGCAGGCTCAGCATCACATCCACACCCAGATGGTTTGCGTAGTTGGG
GCGAGCCCGTATGTCCTCTTCCTTTTCGCGAGCAGACTCTGGGCTGTTCGGAAACTCATT
CCACATGTCGGTGCGTTCGGGGAAAAGCGCCTTGAGGTGGTAGCGGGATGACATGTGCTC
CCATGGCTTCCCGGACTCCGGATGGAGTTCCGTGGAGCGGCTGCGTGCCCGGTGCACCGT
CAAACCGCTACGTTGTTCGATCAATCCTTGCAGTTCGTCACCAAACAGTGGACTCAGCGT
GTCTTCCTGAATGCCGAGAGGCGCTGGGCGCTGAAACTTCCATTCTCTGCTGGGATGCAA
GCTGATGTAGCCATGGCTTGCTGACACCAAAGCTGATGTATGCGTCGACTTCTCGTTCGT
CTTCGGCGGAACGGCCAGATCCTCGGGGTAGTATTCCTCAAGGGTTTTTCCGTCAAACAG
GAAGTCAATATCATTCACATCCAGTCCCGACTTCTCGGCGTAGTACCTCAACGTAGACGC
CATCGGAATCAGGAAGAGCTCGTCATAACCGCGATCCGGGCCGGGAAGGTATCCAGGCCC
AAAGCTGATCACCATCGATCTTGCCTTCACATCCAGACGGATGCTGACGCTGATTTGTCG
CAGCTCACCCCTCTCCTGCAAATGACGCGTCAGCTGGTTCGAAGCTTCACGCTCCAACAG
CGCAACCGCCTCCGCGTGAGCACCTGCATCCTCAAGCACTTTCGCCGGCTGATCTCCAGA
AGCCAACACGGGCGGCACAAAGATCAGGCCGCACGCGACCGCGGCAGTTGCAAGCTTCAA
TCCCTTCATTGTTGATTCCTCCATGTGGTGGGACACACGCCGCTCATGCGGCGTCCCGCC
ACCCTGCCCAGCCGCGCGACGGCGATTCCGCAACACAGCGCACACGGATGGAGAATTCAA
ATTTTCCTCACCTCCAACCGAAACAAACCAACCCAGCTCCGCCAACACCGTTCGCGATCC
ACCTGGCCTATCCTTGCCAACCATGCCCTCCACCCGCTTCCTCCACTCCCTTCAGTCCAT
TCCCGCCACCGACTGGGATGCCCTGCACGACGGCCAGAATCCGTTTATCAGCCACGCCTT
CCTCTCAGGCCTGGAAGAGCACGGCTGCCTGCGCGAGGACTGGGGCTGGCAACCCCGGCA
CTTCACGCTGTGGGAGGGCGAGCGCCTGATCGGCGCAATTCCGGGCTACCTGAAGACCAA
CTCCCACGGCGAATTCGTGTTCGATCACGCCTGGGCCAATGCCTATGCCCGCCATGGCCG
CGACTACTACCCGAAGTGGCTGGGCGCGGTGCCGTACTCGCCGGTCACCGGGCCGCGCCT
GCTGGCCCGTCACGATTCAGAGCGCACTACGCTGCTGTCGGCGTTGCGCGATGCACTGCC
GGCACTGGAGGTGTCATCGGCCCATATCAACTTCCACACCGCAGCGGACGAAGCGCTGTT
CGGCGATGACTGGCTGCTGCGCGAGGACGTGCAGTTCCAGTGGCAGAACCCGGGTGACTG
GGCGACATTCGACCAGTTCCTCGGCGCGATGAACCACAAGCACCGCAAGAACATCCGCCA
GGAACGGGCCAAGGTCGCCCGCCAGGGCATCACCTTCCGCGTGGTGCACGGCGACGACGC
CAGCCGCGCCGACCTGCAGGCGATGTACCGCTTCTACCTGCAGACCTTCCTGGAATACGG
CAATGCCCCGGCGCTGACCGAGCCCTTCCTGCGCCATCTGGCCATTTCATTGGGACGCGG
GCTGGTGCTGTTCCTGGCCGAGCAGGAAGGCCAGCCGATTGCCGGCGCGCTGTGCCTGCG
CGGCGGTGACACGCTGTACGGCCGCTACTGGGGCGGCGCCACCCTGCCCGGCCTGCACTT
CGAAGCCTGTTACTACCAGGGCATCGAGTACTGCCTGCGCGAAGGCCTGAGTCGTTTCGA
ACCCGGCGCACAGGGCGAGCACAAGCTGGCGCGCGGCTTCCTGCCTACACTGGTGCGCAG
CCGGCACTGGGTGGCTGATGCGGAGTTCGCCGAGGCGTTGCAGGAGTGGTGCCGGCAGGA
GCGGCGGGATGTGCGGCGCTACCAACAGGAGCTGCTGGGGCACAGCCCATTTCGCGCGGA
CGGGTGACCCGCCAACCAAGGTTGGCATCTACCGCGGCATTCGCGCGGGGCCGCGACGAA
TACAATGCCGGCATGACCCGCCAGCTGCCCTGGCGCCTGGCCGACGCGCCGGACGCCCCC
TTCCCGCCGGCCGAGACCGCCCTGCGCCAGCCCGACGGCCTGCTCGCCGTGGGCGGCGAC
CTGCACCCGGCGCGCCTGCTCAACGCGTATGCGGGCGGCATCTTTCCATGGTTCAGCGAG
GGCGAGCCGATCCTGTGGTGGTCGCCCGACCCGCGCATGGTGTTCCGTACCGATGGCGTG
CATCTGTCCAGCCGCTTCCGGCGCCAGTTGCGCGGCAGCACATGGGAGGTCACCGCCGAC
ACCGCCTTCAGCCGGGTGATGCGCGCCTGTGCGGCGGCACCGCGGCCCGGCCAGGACGGC
ACCTGGATCAGCCCCGACATGGTCGAGGCCTACAGCCAGCTGCATGACCTCGGCTTTGCC
CACTCCTTCGAGGTCTGGGACCGGCAGACGCTGGTCGGCGGCATCTACGGGGTGGCGATC
GGGACGATGTTCTTCGGCGAGAGCATGTTCAGTGGCGCCAGCGGCGGCTCCAAGATCGCC
CTGGCCGCGCTGGCATCCACGCTTCACGGCTGGGGCTGGGCGCTGATCGATGCCCAGGTG
GAGAATCCGCACCTGCTGCGGATGGGCGCCGAGCACCTGCCGCGCGCGGCGTTCCTGCAG
CACGTCCGCCACGCGGTGCGCCATGACGGCCGTGAAGGCCCGTGGACGCAGGCGGTCGGA
CGCTTGCCGGCACAGCGTTTGGCCGGGGGTTAACACAAACTTTGCAAGCTGGGCCGGTCA
CGCGTAAAATACTGCGCCTTAGGCCCAGCGTGGCCGTTTTCTGAACCGCACAGGACTACA
TGTCGAAAGACGATTCCATCGAGTTCGAGGGCACCGTCAGCGAGACGCTGCCGAACACCA
CTTTCCGCGTTCGCCTGGAAAATGGGCACGAAATCATCGCCCACATTTCCGGCCGCATGC
GCAAGAACTACATCCGCATCCTCACCGGTGACCGGGTCAAGGTTGAAATGACCCCGTACG
ACCTGACCAAGGGTCGTATCACCTACCGCATGAAGTAAGCGGTCGGCGCGTTGCGCCACT
TCGACAAGGCCAGCCCTGGTTGCTGGCCTTTTGTCATGGGTGCAATCCGGCCCTGCCGGA
GGTCATCGTGACCGAACGCACCGTGGCGTCGGTCAGCCCTGCTTGCGGCAGATTCGCATC
TTCATCCGTGGCGGCATCGTGGGACCCGATCCAGTCCGGATCGCCACTCCCCTGCCCCGC
CATGAACATGCTCACGTTGACCGCCCTGCTCGTCGCCGTTGCCGCGTCCGCCAGCGCATC
GCCTGTGCGCGCCGCCGAGCCCCCTTCCACGGCCAGTGACTGCATCCAGCTGGGCAGCGA
CCAGCAGATCGTGCGCGCCGGCGTTTCGCGAAACATCCTGCTGCGCAATGGCCAGGACCA
CTATGTCGTGCACTTCCAGAACGACTGCTCCACTGCCGGCTACTCGCGGAAACTGAGCTT
CATCACCGAAGGCCAGCAGGGCCTGCTGTGCAGCGCCGGCCGCAGCCAGCTGCGCACCGA
TGCCGACCACTGCCGGGTGGCGCAGATCGAACCGATCGACGAAGCCACCTTCCAGAAGAA
GGCCCGCCAGCGCGGCCGTTGATGGCGCATATGACAAGGGCGGCCGAAGCCGCCCTTGTC
ATTTCAGGTCCGCCGGGCCAGGCCCGGCGTCAGCTCACTCCACCGTGACCGGCAGCAGGC
GCTCCGGCTCGGCCTGGGTCTCGACGACCAGCTCGTCGTCGCGGACATCGATGTTCACCT
TGCCGCCGTTGACCAGTTTGCCGAACAGCAGCTCGTCGGCCAGAGGACGCTTGATCTTGT
CCTGGATCACGCGGGCCATCGGGCGCGCACCCATCAGCGGGTCGAAGCCGTGGTGGGCCA
GCCAGTCGCGCGCGGTCGGTGTGGCCGACAGGCTGACGTGCTTGTCCTGCAGCAGCATCT
CCAGCTCGATCAGGAACTTGTCGACCACGCGCAGGATGTGCTCGAAGCCCAACGCCTGGA
ACTGCACCACCGCATCGAGTCGGTTGCGGAATTCCGGGGTGAAGCTGCGGCGGATGGTCT
CCATCGCGTCGGTGGCATGGTCCTGCTTGGTGAAGCCGATCGAGCGCCGCGAGGCCTGCG
CCGCGCCGGCATTGGTGGTCATCACCAGCACCACGTTCTTGAAGTTGGCCTCACGCCCGT
TGGTATCGGTCAGCACGCCGCGGTCCATCACCTGCAACAGGATGTTGAAGATATCCGGGT
GCGCCTTTTCGATTTCGTCCAGCAGCAGCACGCAGTGCGGCGTCTTGACGATCTTTTCGG
TCAGCAGGCCGCCCTGGTCGAAGCCGACATAGCCCGGAGGGGCACCGATCAGGCGGCTGA
TCGAATGCGGCTCCATGTACTCGGACATGTCGAAGCGGACCAGCTCGATGCCCAGCTGCA
GCGCCAGCTGCTTGGTCACCTCGGTCTTGCCGACACCGGTCGGGCCGGCGAACAGGAAGT
TGCCGATCGGCTTTTCCGGATTGCCCAGGCCCGAGCGGGCCAGCTTGATCGCCGAGGACA
GCGTCTCGATGGCCGGGTCCTGGCCGAAGATCACCATCTTCAGGTTGCGCTCCAGGTGCT
GCAGCACATCCTTGTCGGTGGCACTGACCTGCTTGGTCGGGATGCGCGCCATCTTGGCCA
CGATCGCCTCCACTTCCTCGACGTCGATCAGCTCCTTGCGCTGGCCTTCCGGCAGCAGCC
GCTGGCGGGCACCGGCCTCGTCGATCACGTCGATGGCCTTGTCCGGAAGCAGGCGGTCGC
CGATGTGCTTCACCGACAGATCCACCGCCGCCTGCAGCGCTTCGTCCGAATAGGTCACGC
CGTGGTGCAGCTCGTACTTGGACTTCAGGCCCTGCAGGATCTCGTAGGTCTCGCCCACGG
TCGGCTCGACGATGTCGATCTTCTGGAAGCGGCGGGCCAGCGCCCGGTCCTTCTCGAAGA
TGCCGCGGTACTCCTGGAAGGTGGTCGAGCCGATGCAGCGCAGCTCGCCGGAGGCCAGCG
CCGGCTTGATCAGGTTGGACGCATCCATGGTGCCACCCGAGGCCGAACCGGCACCGATGA
TGGTATGGATCTCGTCGATGAACAGCACCGCATTGGGGACCTTCTTCAGTGCGGTCAGCA
CGCTCTTCAGGCGCTTCTCGAAGTCGCCGCGGTACTTGGTGCCGGCCACCAGCGCGCCCA
GGTCGAGCGAGTAGATCACCGCGTCGGCCAGCACGTCGGGCACCGAACCCTCGACGATGC
GGCGGGCCAGGCCCTCGGCAATCGCGGTCTTGCCCACGCCGGCCTCGCCCACGTACAGCG
GGTTGTTCTTGCGGCGGCGGCACAGGACCTGGATGGTGCGCTCGATCTCGTCGGCACGGC
CGACCAGCGGATCGATGCGGCCGGACCGCGCCTGTTCGTTGAGGTTGCTGGCGAACTCGG
TCAGGGCATCACCCTTCGGCTCGCCCTCCCCGCCTTCGATGCGGCCTTCGCCATCGGAGG
AGGAGGACGGCTGCTCGCCTTCCTCGCCCAGCTTGGCGATGCCATGGGACAGGTAATTGA
CCACGTCCAGACGGGTCACGTCCTGCTGGTTGAGGTAATAGACGGCATGGGAGTCCTTTT
CGCCGAAGATGGCGACCAGCACGTTGGCGCCGGTGACCTCCTTCTTGCCCGAGGACTGCA
CGTGGTACACGGCCCGCTGCAGCACGCGCTGGAAGCCCAGGGTCGGCTGGGTATCACGGC
CGTCATCTTCGGCCAGGCGGGACACGGAAGCCTCGATGGCCTGCTCCAGCTCCTGGCGCA
GGCGTTCGGCGTCGGCACCACAGGCCTTCAGTACGGCCTGGGCGGACGGGTTGTCGAGCA
GTGCCAACAGCAGGTGTTCGACCGTCATGAATTCATGCCGGGCCTCACGGGCGCGCTTGT
AGCACTGGCCGATGGTGTGTTCGAGGTCTTTGCTGAACATGGATTACTCCGGCGGCAGAT
GGGGACAATATGCGGCCTGACTACGCGATTTCCATCACCCTAGCGGATTGCTGCGTTCAG
ATGTCGTTAGCAGTGCAGATCGCTTGATCTTCATTCACTCCAGGACAGCCCACCCAGCAT
GAGCGAACCCTACCTGAGCCGCTGGCGATTGCGGCGTGATGGCGCGGCCATCGAGACGCC
CCACGCCCAGCTCTGGCCGGTGCTGACCGCCGACGGCGAACCGGCGATGCTGAAGGTCAG
CAGCGAAACCGAGGAGCAGAACGGCCATCGCCTGCTGCGCTGGTGGGACGGCGATGGTGC
CGCCCGCCTGCTGGCCCACGAGGGGCCGGCGATCCTGATCGAGCGTGCCGGCGGCGATTC
GCTGCGGCAACGTTCGATCGAGGGCGACGATGATGCCTGTACCACGATTCTGTGCCAGGT
CCTGCGGCAGCTGCACCGGCCACGGAGCGCGCCACCAGCGGAACTGGTCTGCCTGCGTAC
ATGGTTCGCCGACCTGCTGCAGCCAAGGGCCGCGCTGCCGCCACTGCTGGAACAGTGCAG
ATCACTGGCGGAGCGGGTGTTGCAGGAAGAACACGAGATCCGGCCGCTGCACGGCGACCT
GCACCACGACAACGTGCTGGATTTCGGCGCGCGTGGCTGGCTGGCGATCGACCCGAAGCG
GCTGCTGGGCGACCGCGCGTTCGACTACACGACGATGTTCAGCAACCCGGACCTCTGTGG
CCCGGGCATCCATGTGGCCACCCGGCCCGAGCGGTTTGCCGCCCGGCTGCAACAGGTAAG
CGCACTGGCCGGCCTGGAACGCACGCGCCTGCTGCGCTGGATCGCGGCCAGCACTGCGCT
GTCGGCGGTGTGGTTCAGGGATGACGGCGACCCCGCCGACGTCGACGAGACGGTGGCGCG
GATGGCGCTGGAGGCGTTGGCGGAGGCGTGACCTCCGCGCGTGGTGGGCGCACTCCATCC
GGGATCATTGCGCCGGGACGAAAAGCAGCCGAGCATGGGCTCGGCTCTACAGGTTTCTGC
CTTGGTAGGTGCCCACCTTGGTGGGCACGCCGTGTCCGGAGTCGATGTACCCGGACGAGG
ATCGGCAGCCGGTCAGGCCTTTTCCATCGTGCACAGCAGCGGGTGCTGGTTCATCCGCGA
GTACTCGTTGACCTGGGCAACCTTGGTCTCGGCGACCTCGCGGGTGAACACCCCGCAGAC
GCCGCGGCCGCGGGTATGGACGTGCAGCATCACCTGCGTGGCCTTGTCCAGGTCCATGCT
GAAGAACTGCTGCAGCACATCCACCACGAAATCCATCGGGGTGTAGTCGTCGTTGAGCAG
CATCACCTGATAGAACGGCGGCGGCGCCACTTCCGGGCGCGCGGGCTCCACGGCAACGCC
GTGCTCGTGCTGGGAATCGGGGGAGGACTCATGGGGCATCCGCCCATTATAGGGGTAGCG
CCGGACCTGCGTCGGCCCGCCGCGGATTGGACGGCACGCACGCCCAACGTCACAATTGCA
GCTTCTTTCAACACTGCTTCACAGGATCTTCATGAAAAGGACCCTTCTGCCCGCCCTGCT
GATCACCCTGGCCGCTGCCGGTGCTGCCACCGCCGCGCCCCAGGCCGACAAGTCCGTGGC
CCGCCACCTGGACAAGCTGGGTTACACCTACGAGGTCGACGAGGATGGCGACTACCGCAT
GGTCTTCGACGTCGAGGGTGACCGCACCCAGATGGTCTACGTGCGCTCGGCGGTGGAAGA
CTTCGGCAGCCACAACATCCGCGAGATCTGGTCGCCGGCCTACAGCGCCAAGACCAAGCA
GTTCCCGGTGGCCGTGGCCAACCGCCTGCTGGAAGATTCGCAGGACGCCAAGATGGGCGG
CTGGGTAAAGCAGGACACCACTGCCATGTTCGTGGTGAAGATCGACGCCGATGCCACCGC
CGACCAGCTCAGCGACGCCATCGATGCGGCCATCCGCACCGCCGACGCGATGGAGCTGGA
ACTGACCAAGAAGGACGAGTTCTGAGTTGAACGCCACGCCGGACCCGCGCTGGGCACCGC
ACGCCACCGTTGCCACCGTGGTGATCGACGGCGGCCGCGTGCTGCTGGTCGAGGAGACCA
TTGACGGCCGCCAGGTGCTGAACCAGCCGGCCGGCCACCTCGAGCCGGGCGAAAGCCTGG
CCGAGGCCGCCCTGCGCGAGACCCGCGAGGAAACCGGCTGGACGGTGCAGCTGACCCACT
TCATCGGCTGCTACCAGTGGACTGCCGGCGACGGCACGGCCTTCCTGCGCTTCTGCTACG
CGGCGCGCCCGGTTTCGCACGACCCGGCGCAGCCGCTGGACACCGGCATCGACCGCGCGC
TGTGGCTGACCCCGGCCGAGCTGCAGGCCGCCGGCGAGCGCCAGCGCAGCCCGCTGGTGT
GGCAGGTGGTGGCGGATTACCTGGGTGGCCAGCGCCACCCGCTTTCGCTGGTCCGGGAGG
TCGCATGAGCACTCCACGTGTGATGGTGGGCGTCTCCGGTGGCGTCGATTCCTCGGTCGC
CGCCTGGCGCCTGGTACAGCAGGGCGAGGCCGTGGCCGGCCTGTTCATGCAGAACTGGGC
CGACGATGGCAGCGGTGATTGCCGTGCCGAGGATGACCGTCGCGACGCGGTGGCCGTGTG
CGGCCTGCTGGGCATCCCGTTCCACTTCCGGGACTTCTCCAGCGAGTACTGGCAGGGCGT
GTTCGAGCACTTCCTGGCCGAGTACGCGGCCGGCCGCACGCCGAACCCGGACGTGCTGTG
CAACCGTGAAGTGAAGTTCAAGCATTTCCTGGACGCCGCCCGCGAGCTGGGCGCCGAGCG
CATCGCCACCGGCCATTACGCACGGGTGACCCAGCGCGGCCACCAGTGGCTGCTGCTGCG
CGGCGCCGATCGATCCAAGGACCAGAGCTACTTCCTGCATCAACTGGGCCAGGAACAGCT
GGCAGCCACCCTGTTCCCGATCGGCGACCTGGAAAAGAGCGACCTGCGCCGGATCGCGCG
CGACGTCGGCCTGCCGACCCACGCCAAGAAGGACTCCACCGGCATCTGTTTCATCGGCGA
GCGCGACTTCCGCGAATTCCTCGGCCGCTACCTGCCGGCCAAGCCCGGCCAGATCCTCGA
CCCGGCCGACGGCAGCGTGATTGCCGAACACCCGGGCGTGTTCTATTTCACCCTGGGCCA
GCGCGAGGGCCTGAACATCGGCGGCGTGCGTGGCCGCCCGGCCGCGCCGTGGTACGTGGT
TGGCAAGGATGTGGCCAGCAACGTGCTGTACGTGGACCAGGACCGCGACAGCAAGTGGAT
GCTGTCCGACCGCCTGCGTTCGGAAACCGCGCACTGGATCGCCGGCTCACCGCCGGCACG
GCGCTTCGAATGCACCGCCCAGACCCGCTACCGCCAGCCCGACGAGCCATGTACGGTCGA
GGTGCTGGACGATGGCAGCGTGCTGGTCACCTTTGCGCGCCCGCAGCGTGCCGTTACCCC
TGGTCAATCGCTGGTGCTGTATGACGGTGATGTGTGCCTGGGCGGCGCGGTGATCGCCGC
CACCGATGCGCCGCTGGAACAACGCCTGCGCACCACCCCCTCCCCTTTTGAGGTAATCGC
TGCATGAGTTTCACTGTCGACGACCGCGTCCTGGCCCTGGCCGGCATTGCCCAGGCCCTG
CAGCAGGTGCGCCGCATCGCCGATACCGGCCATTCCGACGCCGCCGCCGTGCGCACCGCC
GTGGACAGCGTGTTCCGCGTCGATGCGTCCTCGCCGCAGGCGGTGTTCGGTGACCGTCAT
GCACTGAAGTCCGGCCTGCGCCTGCTGCACAACTACTTCCGCAGCCAGGGCCAGGACCCG
ATCCTGCCCAAGCTGGCCCTGTCGGTGCTGCAGCTGGAGCGCCGCTTCGTGCAGGATGGG
GCGACCGTGAACAAGGTCGCCTCGGGCATCGAGCGCGCCCAGCGCCAGGCCACCGAACTG
GGCGACAGTGGCCACCCGGACGTACTGGCCAACCTGGGCGGCCTGTATGCCGACACCATC
AGCCACCTGAAACCGCGGGTGATGGTGCAGGGCAACCCGCACTACCTGGGCCAGGCCGGC
GTGGTGGCGGAGATCCGTGCCCTGCTGCTGGCCGCGGTGCGTTCGGCGGTGTTGTGGCGC
CAGCTGGGCGGCAGCTACTGGGACTTCCTGTTCAGCCGCAAGGCGATGATCGAGGCCGTG
GACCGCCTGCTGGCCTGAGGGTGTGGGGTCAGAGCCCTTTTCCATGGAAAAGGGATCCGA
CCCCGTTGCGCCTGCCCAAGGGGTCGGATCCCTTTCCGGCACGGAAAGGGCTCTGACCCC
GAGGCCGCCAAGGCGCCGGAAAATCGGCGCATTCAGAATGCACTTCGAGGCACATCGACG
TTAAAGAGAAAGGGGGTACGGCCGATACATCCTCCGTGCACCTCCCGAGAACGTCCATGT
ACTCACGCATTTTCATCCGTCTGGCCGCCCCCCTGGCTCTGACCCTGCTGCTCCCCTTCG
CCATCGGTTTCGAATGGCCGGCCGCCCTGCGCTGGGCGATCCTGACCACGATGACGCTGA
GCTGGCTCGGCTTTGCGTGGTGGACCACCCGCGCCCAGGCACATCGTTCCCCCGAGCACG
CCCGTGTCCTGCGCGAACAGGACCAGCTGCTGACCGAGCTGCGCAACTTCGTCGGCAACG
AGATCGACGGTTCGCGTGGCGAAGTGGAACGCGCCCGTGACCTGATCCGCCAGGCCGTCT
CCAGCCTGGGCGGCAGCTTCGATGCCATGAACCGCAAGTCGCGCCAGCAGAGCCAGGCCC
TGTCGCGCATCGTCGACCGCGCCGGTGATGAAGGCAATGCCGGCCTCGACGTCGCCCGTT
TCGCCCAGCACGCCAGCCATCGCATGGAACAGCTGGTGGAAGCGCTGGAACAGGTGAGCG
GCCAGAGCAGCACCACCGTGCAGCACATCGACCAGATGGCGCAGCACCTGGATGGCATCT
TCGCGCTGCTGGAAGACGTCAAGTCGATCGCCGACCAGACCAACCTTCTGGCGCTGAACG
CGGCCATCGAAGCGGCGCGCGCCGGTGAAGCCGGTCGTGGCTTCGCCGTGGTCGCCGACG
AAGTGCGCAACCTGTCCGAGCGCTCGACCACCTTCAACGAGCAGATCCGCAAGCTGGCGC
ACAGCTCCAAGGACGCCATCGCCAAGGTGCGCGAGACGGTTTCGCACATGGCCTCGCGCG
ATATGGACCGCTCCCGCGAAGCCCGTCAGGAAGCAGCAGCGATGCTCGACAACGTCGCGC
AGATCAACGCCTCGCTGGGCGACGGCATGCGCGAAGTGTCCGAGTGCGCCCGTGCGATCG
ATGGCAGCGTGGCCGAAGCCGTGCGTGCCCTGCAGTTCGAAGACATCGCCACCCAGGCGC
TGGGCGGCGTGCACACCCACTTGGACCGCCTGACCGCGATCAACCGCGAAGCGGTGGCCC
TGCAGGAGCTGCTGCACCGCAATGGCGGCGTGTTCGACGAAGAGATCGCCAGCGCCCTGC
AGCGGACCGGCAATCGCCTGCGCGAGCTGCGCAGCGAATGGGAACGCCCGCCGCACAAGC
CCGTCGCCCAGCAGAGCATGGGCGCCGGCACCGTCGAGCTGTTCTGATCCTGATGTCCGC
TGCCCTCGCCGGCAGCCCGCAAGGCCCCGGTTCGCCCGGGGCCTTTGCCTGTAACCCGCC
ATTGGATGCATCCTGTACGCGCACCATGACCCTGATCCGCGCCCTGCCCGCCCTCACCGA
CACCGAGCGCCCGCGCAATGCGAGCGTGCGTGAGCAGCTGCAGCGGCTGGAAGACGTGGC
CCGCGAGGAACTGCTCGAACTGCAGCAGCTGGCCGATGCGCGCCCCACCCCCTCCCGAGC
CGACGATGAACTGCTGGGCCTGGCATGGGACCTGGGCCTGGATGGCGAAGCCCTGAAGTA
GATCCACGTCCTGCGTGGATGGGCCGTCCCGCATGGCATGATCCACCGGTCCCATTCATG
GAAGACCGATGGCCATCGCCCTGATCGCAGTGCTCCTCATCGAAGCCGTCCTTCTGATGG
CCTGGGTGGCCGGCTATTTCAGCTGGGGCATCACCCTGTTCAACGAACGCATCGCGGCGT
CACCGGCCATGCAGGCCCGGCTCTCGCTGGGCAGCCTGGAACGTGACCTGCCGCAGGACA
GATGGCTGCAACTGGCCTTCCATGCGCTGCCCGATGGCAGCATGGCGTTCCGCGAGAGCT
TCGCACCGAGCTTCGGCCTGCGCTACTTCCCGGTGATGCGTGGACGCATCGTTCTCAACG
CGCGACGGCACGAGGTGCGGGTGATCGGCCTGTGCAGCTGGTTCGTGGCAATCCTGTCGC
TGCTGCTGTTGCCGCTGGTGGCGATGCGCCCGATGGTGGCACCGATGCTGCTGGTGCTGC
CGCTGTTCCTGGCCAGCTATCTGGTCCAGAAGCGGCGCTATGCGGCCATCGTCGAGGCCC
TGCGCATGCAGTTGAAGGCGGAGTTTCCCAGGTAGTTCCACGCCATGCGTGGATGATCGC
GAGCGCCAGGGCATCCGTGCCGGCCAACGGTCGGCACCCACCAGAGCTGGGCGCACCAGA
GTCAGGCCACACCGCGCCGGCATCCGCCAGCGCAGACCCTCAGCGCACCAGCACCGCTTC
GCCGCTGGCGTCGGTGCGCATTGGCGCCGGGCGCTGCTGGCGCAGCCACTGCGCCAGATC
ACGCGGGCTGAGCGGACGCGAGTACAGGTAGCCCTGGATCTCGTCGCAGCCCTGGCGGCG
CAGCATGTCTTCTTCCTGGTGGGTTTCCACGCCTTCGGCCACCACCTTCATGCCCAGCGC
GTGGCCCAGGTGGACGATGGCCTGGGTGACTTCGGCCGTGCCCGAATCATGCAGCATGCC
CTGCACGAAACTGCGGTCGATCTTCAGGCGCCCCACCGGGAAGCGGTTGAGGTAATTGAG
GTTGGAGAAGCCGGTGCCGAAGTCATCCACCGCCAGCGGCACGCCGTGCCGTTCCAGCAC
GTCGAAGCAATGGCGCAGGATGTCGGTATCACGGATCAGCGCCGACTCGGTCAGCTCCAG
TTCCAGCCGTTGCGGCGGCCAGCCATGGGCATGGCAGATCTCGATCACGCGCTCGGCGAA
GCCGCGATCACGCAGCTGCACCGCCGACACGTTGACCGCGATGCGATCAAAGTGCAGTCC
GGCACGGTCCCAGGCGGTCGCCTGGCGGCAGGCCTCGTTCAGCACCCAATCGCCGATGCG
CACGATCTCGCCGCACTTTTCGGCAATGGGAATGAACTCGGCCGGGCTGCAGTAGCCGAT
GCCGGGGCGGTGCCAGCGCAACAGTGCCTCGATCGCCGGTGGCTCGCCGTGGTGGGCGTG
CAGCAGCGGCTGGTAGGCCAGGCTGAACTCGTCGCGCTCGATCGCCCCATGCAGGGCATG
CTCGACGTCCAGCCGGCGCTGGATGCGGGCCAGGGCGTCCTGGCTGTAGTACTGGTAGGT
GTTGCGCCCGGCTTCCTTGGCCGCATACATCGCGGCGTCGGCCGCGCGCAGCAGTGAGTC
GAAATCGGTCTGCGCATCGCCCAGCATCGCGATGCCGACGCTGGCGCCGACTTTCAACGT
GGTCTCGCCACGGCGCAGCGGCTCAGCCAGCGAGGCAATCAGCTTGCGGGCGACATGACC
GGCATCTTCCGGCTCGGCCAGGTCGCGCAGCACCACGATGAACTCATCGCCACTGAAGCG
GCCGAACAGGTCGTTGTTGCGCAGGTTCTGGTGCAGGCGGGTGGCTGCGGCCTTCAGCAG
CGCATCGCCGGTGGCGTGGCCGAAGCTGTCGTTGATGGTCTTGAAGCCGTCCAGGTCGAT
GAACAGCATGGCCAGCGAGCAACCGCGGTCGCGTGCTTCCTCGATGGCTTCGGCGGTCTG
TTCGCCGAGCAGTACGCGGTTGGGCAGGCCGGTCAGCAGGTCGTAGTGGGCCAGCAGTTC
GATGCGCTCGTTGGCTTCGCGCTCGCGGGTGATGTCACGGAACAGGACAACGAACCGCGG
CGGCAGGCCGTCACGGCGGTCCAGTTCGATCAGCACCTGCACCCAGACGCGCAGGCCGGA
CTGGCGGTAGAAACACAGGTCCAGCTGCTCGGGCAGGCCGCCGTTGGCGATACGGGCGAG
CGCCGCCTCGAACGCGTTGCGCGAGTCCTCCGTGTACAGCGCCAGCGCCTGGTCGAGGGT
GATCGGTTCCTTGCGCAGGCCATGGATGCGGTAGCACTCCTCGGTCCATTGCATGCTGCG
GGTCTGCACTTCGATCTCGCAGCCGCCGATGCGGCCCAGCGCGGAGACCCGGTTCAGCAG
TTCGGTGCGCCAGCGGATCAACGCATCGGTCTGGTGCTGTTCGGTGATGTTCTGTACCTG
GCCGAGCAGGCGCTTGGGTTGCCCGTCCATGTCCAGCAGCGGCTGCATCCATAGCCGCAG
GTGCTGCGAAGGCTCATGGCCGCGGGTCAGCTCCAGCTCGAGGTTGGCAGCGCGGCCATC
GCGCCACAACCGCCGCCATGCCGCGCGCAGCGCGCCGCGGGAGCGTGGATGCAGCTGCTT
CAGCCAACGCCGCTGGCCCGGAACGGCGCCCTGCTCCAGGGCCAGCAGCGAACGCAGTTC
CGGCGACCACCAGAAATGCCCGCTGTTGGGATCAAACGACCAGCTGCCCATGCTGGCGAT
GCGCTGGGCCTCGCTCAGGTGCAGCTGCTGTTCCTGCAGCAGCGATTCGAGCTGCTTCTG
CTGCTCGATATCGGTATGCGTGCCGACCATGCGCAGGGGCTGGCCATCGGCGGTGCGAGC
GACCACGCGGCCGCGATCGAGCACCCAACGCCACTGGCCATCGGCCTGGCGGAAACGGAA
CTGTGCGCTGTACTGCTCGCTGTGCCCGCGCAGGTGCTCGTCGAGCGCGGCGCGCACCTG
CACGATGTCCTCGCCGTGCACGCGAGACAGCAATTCAGTGGCGGTCTCGTCGCCCAGCGC
CGGCGTGCGCGCCACCCGGTCACTGGGGATGTCCCAGTCCCACAGGCTGTGGCCGGCGCT
GTCCAGTGCCAGTTCCCAGCGCCCGCCCGCATCGACCGGCACCGGCTCGGGAATGCTCAG
GGTGAACGCCAGCAGGTTGCCGGCACCGTCGTGCACCGCACGCAGGTGCCCGTCGTAGTG
CCCCCGCGGGCCGCCCGGCAGCGTGCAGGCAACGATGCCACCATCGGCGGCCATCAGGCG
CAGATCTTCCAGCATCGGCGCATAGGCCGCCACGGTGGCCGGCAGGCCATGCTCGCGCGC
GGCCGGATTGGCCGCCAGCGGGCGCCCGGCACGGTCGACGATGACCAGCGCCGACGCAAG
CGGGTGCTGCAGCAGGCTGGCGATGATCCCTTGGTCCACGCGATCTTGCTCCGGATGACA
CGCCCGTCAGCGGGGCACGCAGTGGTTAACGGCGCCTGCGGCGGATAATTGAGTGGTCAC
GGCACGCTGCGGGGTAAGATGACCGGCGCCCCTGTCACCCGCCCCGTCCATGCCCGCAGA
ACCGACCGGCAACGCCCCAGTTCCCGACCCGCGGATGGCGCAGGCGCTGAGCCGTGACCG
GCGCCGGGTGGTGCTGAGCTACCTGGTGATGGCGCTGGCCTGGATGATCTCCACCGACAG
CGTGGTGCAGGCGCTGGTGCCCGATCCGCAGCAGGCGGCCCTGTGGCAGGGCCTGAAGGG
CTCGTTCTTCGCGCTGGCCAGCGCCGGCCTGCTCTATCTGCTGCTGCGCCCGCTGGCCGA
ACACGTGCTGCATACCCATGCGCGCCAGCAGGCCTCCGAGCTGCGCCTGCGGCAGATGTT
CGAGGGCAACCCCGGGCCGATCCTCGTCTACGACCTGGACACGCTGGCGATCCTCGATGC
CAACCCCGCCGCCTGCAGCGCCTTCGGCTGGGACCGCGACGAGCTGCTGGAACAGACCAT
CGACGCCTTGTGGCCGCCGGGCCAGGATCAGGCCCTGCAGACCAAGCTGGAGGCGATCCG
CGAGGCGCCCGAGGAGCTGTGCATCCTGCGCGCTCAGCTGCAGCTGCGCGATGGCGCGCT
GCGGCAGATGGAGCTGCGCTCCAACGCCATCAGCTACGACGGCCACAACGCCCGCCTGCT
GATCGCCATCGACCGCACCGCCGAGGATCTGGCCCAGCTGCGCCGCGACCAGGCGTTGGC
CCGGGTGGAGGAAGCCCATGAGCTGGCCCGCATCGGCGCCTGGGAACTGGACCCGTCCAC
CGGGCTGGGCCGCTATTCCAACCAGGTCTATCGCCTGCTCGGCCGCCGCCCGCCCGAGGC
CCGGCGCTGGCACCGCTTCGATGAGCTGCTGGTGCCGGCCGACCCGGCCACCGCCACCCA
GACCGAACAGCTGCTGGCCGAACTGTGCTCCGGCGAGCCGGTACAGGTGGACGTGCTGCT
GCCGCTGCTGTCGATGGACGGCCGTGCATTGATGGTGCACCTGCGGGCGGCCAGCGGTAT
CGACGAAGCCGGCCGCAGCCGCGTGCTGGGGACGCTGCAGGACGTGACCGAGCGCGAGCA
GTCGCGGCGCCTGCTGCGCGAGCGCGAGGAACAGTTCCGCGAGCTGGTGCGGGTACTGCC
CGACGGCGTGGTGATCCTCTCCGACGAGCACGTGCTGTACGCCAACGCCTGGGCCGCCGG
CCTGTTCGGCTACGGCAGCCACACCCTGCTGGGCGAGCCGCTGTCGGCACTGGTCGCTGC
CGCCGACCTGCCACGGGTGCGCAGCCAGCTGCGCGCCGGCCAGCCCCACCTGGGGCCGGG
CCACAGCAGCGTGGTGGCCATGCAGCGTGCGGACGGCCGCAGCTTCCATGCCGGTCTGGC
GGTGGGCGAAGTGCGCTACGGCGGTCGTGACTGCAAGCTGCTGATCGTACGCGACCTGAG
CGATTCCGAACGCACCCGCAGGGCGCTGGAAACCAGCAATCGCGAGCTGCAGGCGATGGC
CGGGCGGCTGTTCTCGCTGCAGGAGGACGAGCGTCGCGCGATCTCGCGCGACCTGCACGA
TGACATCGGCCAGGCCATTACCGCGATCAAGCTGTCGGCGCATGCGGCGCAGGATGAGGA
CGATCCGAAGCGTCGTGGCGAGGACCTGGCGCAGATCGTCAGCCTGGCTGACACCACCGT
GGCCAAGCTGCGCGACATCTCCACCCTGCTGCGCCCGCCGCAGCTGGATGCACTGGGCCT
GGAGGCGGCGCTGAGCTGGCAGGCGCGGGTGCTGTTCCGCTCTTCGCCGGTGGAGCTGCT
GGCCGAGATCGAGCCGCTGCCGCACCGCCCCGACAACAGCATCGAACAAGCCTGCTTCCG
CATCGCACAGGAAAGCCTGACCAATGCGCTGCGCCATGCGCGCGCCAGCCAGGTCCTGCT
GCAGCTGCGCGACGTCAGCCAGCGTGGCCTGCACCTGCAGATCCGCGATGATGGTGAAGG
CTTCGATCCGGACGGCCCGCGCGGCCTCGGCCTGATCGTGATGCGCGAGCGCGCGCAGAG
CGTCGGTGGCCACGTGCGGATCGAATCCGCGCATGGCGAGGGCACCCTGATCGACGTCCA
CCTCCCCTACCAGGCGACCAGCATGGCCGCCGTCGATTCACCGGAATACTGAGCCTATGT
GGAATCCCAACCTGCCCCCGGTCAGCATCGATGATGCCCCCGACCGCCTTGGCGCCGGCA
ACCCCGAGCTGCAGGCGATGGTTGCCGAGGCGGCCTCCGGCGGCATTGCGCTGATGCTGA
TGCACGTGGACATCGACCACTTCGCATCGGTCAACGAGAACATGAGTGCCGAAGTGGGCG
ATCAGGCGCTGGTACTGGTGGCGCAGCGCCTGCAGTCCTACCTGCGCGGGCGTGGCAAGC
TGTGGCGGCATGGCAGCGACGAGTTCCTGATCGCGGTGCCCCGCACCGCGGACCTGCCGC
TGCCGGAGGACTTCGCTGAAGAGATCCGCCAGCAGATGGAACTGCCGCTGTCGGTGCTTC
CATACACGCTGTTCATGACCGGCAAGCTGGGCGTGAGCCTGTGCCCGGAACATGCCAGCA
GCGCCTCGCGCCTGCTCGACCATGCCGAAGATGCGCTGTACCAGGCCGCCCGCGAAGGCG
GCAATGCCGTGCGCATCCATGCCGTGGATACCCCGCCGAGCGCGCACAGCGAGAGCATCA
TCGCGCGCCAGATCGTCGATGCCATTCCCAATGGCGAGCTGAAGCTGCGTTACCAGCCGC
TGGTGAGCGCCCGCGACGGCCACGTGGTCGGCATGGAAGCGCTGCTGCGCTGGCAGTCGC
CGACCCTGGGCATGCTGGTGCCGGAGCGCTTCATGCGCACCGCCGAGCGCCTGGGCATCA
TCGTGCAGATCGGCACCTGGGTGCTGGAAGGCGCATTGAAGCAGGCGCGGTTGTGGCGCG
ACCAGGGCTTTGATGACTTCACCATCGCGGTGAACGTGTCCACCCTGCAGCTGCTGCGGC
CGAACTTCTTCGCCGAGGTGATGTCCCTGCTGCAGGCCGCGGGCGTGCCGGCGCACATGC
TGACGCTGGAGATCAACGAGAGCGCGCTGACCAACAACGTCAATTTCGTCCATGAAACGC
TGGCCAACCTGCGCAACGAAGGCATCAGCCTGAGCCTGGACAACTTCGGCACCGGCGATT
CCAGCCTCAGCGCGCTGGTGCGCTACCCGGTGGACAAGCTGAAGATCGACCGCAGCTTCA
TCAAGAGCGCACCGGCTGGCAATCGCGAAGCAGCCATTGCCCGCGCGATCATTGCCATGG
GCCACCAGCTGGGCATGACCGTGATTGCCAACGGCGTGGAATCGCAGGCCCAACTGGGCT
TCCTGCGCCGCAACGACTGCGATGTGTTCCAGGGCTACCTGTTCGGCGAGCCGATGTCGG
CCGATGCCGCCGGCATGACCCTGCGCCGGCGCTACCTGCGCCCGGAAGCCTTCGCCGAAA
CGCGCCCGGACCGCACGTTGCTGCTGCTGGATGACGAGGAGAACGTGCTGCGCTCGCTGG
TGCGCCTGTTCCGCCGCGACGGCTACCGCATCCTGGCCGCTGGCAACGTGCGTGACGCCT
TTGATCTGCTGGCGATCAACGACGTGCAGGTGATCCTGTCCGACCAGCGCATGAGCGACA
TGAGCGGCACCGAGTTCCTGGGCCGGGTGAAGATGCTGTACCCGGATACGATCCGCCTGG
TGCTGTCGGGCTACACCGATCTGAACACGGTGACCGATGCGATCAACCGCGGCGCGATCT
ATCGCTTCCTGACCAAGCCGTGGAACGACGACGAGCTGCGCAAGCACATCCACCAGGCAT
TCCGCACGTACGAAGAACAGCGCCGTAGCAATGCCGGCCCGGCACCGGTGGAAACCGGGG
ATGGTGGCGAGGATCGGCCGCTGCGGTGATGATCGGGTAGAGCCGGCCGCTGGCCGGCTG
CCTTGGGTGCCCGGCTTCAATGAGGTTGCCGGCCAGCGGCCGGCACTACCGTCGATTGGC
CCCGGTAGAGCCGGCCGCTGGCCGGCTGCTCTGGGTGTCCGGTTTCAATGAGGTTGCCGG
CCAGCGGCCGGCACTACCATCGATAGGCCCCGGTAGAGCCGGCCGCTGGCCGGCTGCTCT
GGGTGTCCGGTTCCACTTCGGAAGCGGTCAGCGCGGCTGCTTCACCGGCAGCACCACGCG
GAAGCGCGAGCCCACGCCCGGGGTGCTGTCCAGGTCGATGCGGCCGTGATGCTTGTTGAT
GATGCTGTAGGAGATCGACAGGCCCAGACCGGTGCCACTGCCGACCGGCTTGGTGGTGAA
GAACGGATCGAAAATGCGCTGGCGCAGTTCCGGCGAGATGCCGCCGCCGGTGTCTTCGAA
TTCAACCCACACGTGATCGCCATCAACGCCGGTGCGCACAATGATCGTGCCGCGCTCGGC
GATGGCATGGCCAGCGTTGAGCAGCAGGTTCATGTAGACCTGGTTCAACTCCGACGGCAG
GCACTCCACCAGCGGCAACTGGCCGAATTCGCGTACCAGGGTGACCTTGTACTTGAGTTC
GTTCCAGATGATGTTGATGGTCGATTCCAGGCCCGCGTGCAGGTCGACCAGCTTCCACGA
TTCGTCGCGACCGGAATACGAGAAGTCCTTCAGGTCGCGCACGATGCGGGTAACGCGCTC
GATGCCTTCGCGCGATTCGGCCATCAGCTGCGGCAGGTCGCGGCTGATGAAGTCGATGTC
CAGGCGGTCACGGATGTCATCGATTTCCGGGATCAGTGCCTTCGGGTCCGGCGCGCGCAG
GGCGCGCTCGTAGGCTTCGATCACGGTGAACAGGCTGCGCAGGTACTCCTGCAGGCTGCC
CAGGTTGGAGTGCACGTAACCGATCGGGTTGTTGATCTCGTGCGCGACGCCGGCGGCGAG
CTGGCCGATCGAGGCCATCTTCTCCGACTGCAGCAGCTTTTCCTGGGTGCCATTGAGGCG
CAGGTAGGCCTGGCGCAGCTCGGCGTGGCGCTGCTGCAGTTCGCGCTCGTAGTCTTCCTG
CCCTTCGATGTGGCGGAACAACGCAAGGAAATGCCCTTCGCCGACCGGACCATGGTGGTA
CAGGTGGGCGATGACCACGCCCTCGCCCAGCGGCAGGCTGCCATTCCAGTGGCCATGCTG
GCGGGCCTGCTCCAGTGCATCAGGGGGGAGCAGCTCGCGCAGCCGCTGCGGCGGCGGCAA
TCCGCCGTCCGAGCCACTGGCCAGCAGGTTCTGCGCGGCCGGGTTGGCCAGGGCCACCTG
CCCGTCTTCAGTGAACAGCAGCAGGCCTTCGCGCAGGCGCTCAAGCAGGGCCTGCAGCAC
CGGCTGCGGCGGAAGGGGGGCGGTAACCAGGGCGTTGGCAGCGGCAGCGGACACGGCGAC
TCGGGGCGTTCGAACAGGCGCCCAATATACGCGGTCATGCAGCGGGCTTCAGCCCACCGG
GAGGGGGTGTGCGACCGCCGTCGCGTCAGGCGACGGCGAGTGGCCGGCCGATGCTGACCG
TGTGCGACTGGCCCTTGGCATCGTAGGCCGAGGCATCTTCGGTACGGCCGAGCTGGCGCA
GCGCCCAGTTCACCTCGCGGCGACGGCGCGACAGCAGCACGCCGTTGGCGCGGTTGCGCT
CGGCCAGTTCCTGCAGCTGTTCGCCCTCGCCCACCGGCGGCGCGCCTTCCAGCGCACGCA
GCGCTTCCAGCTTGGCGCCGGTGGCCCGGATCAGGGCGTGCATGTCGTGCTCGACCAGGG
CCTGGCGCTCAACGTCCAGGGCCTGGGCGAGGCGCTGCAGCGGCTCGCTCATCGCCGCAG
TCATCCGTGCAGCTGCTGGTCCAGATCGAGCATGCGCGATGCGATCGCGTCCGGATTGAT
CTTGTAGGTGCCGTTCTGCAGTGACTCGCGCACGGCCGCCACGCGCTGGGCGTCGATCGC
CGGGGCGGTGGTCAGCTCACGCTCGATGGCCTGCAGATTGGTGGCCTCGCCGGTCAGGCG
CAGGCTGTCGGCCGCCTCGACCGGGCGCGCCGCCGCATCGGTGCTGACGCCGGGCTTGCT
GGCCGGGGTCGTCACGCTGCGCAGTGCCTGGGGGACCTGCAGGTTGCCGTCGATTTTCTG
GCTCATGGGGTGTCCTGGAGTTGCCGTTCACAAGGGATAACGGCCGCAGGGCCGTGATCT
TTAGGGATATTTTGCGGTAAATCAACGCGCCACGATTACGTCACCTGCGGCGTCGACCGT
GCCCTGCACGATCCGCCGCGAGGACAGGTTCTCGACCGAGACCCGCTCGTTCTCACCGGC
ATCACCCATCGCACGGCCGGCAATGCGCACCTCGACCGAGCCGCGACGCGACACCAGGGC
TACATTGTCTCCTCGCTTGATGAGACGCTGGACCACCAGATCGTTGTTCGACAGCAGCGC
TCCGGCCTGCAACGGACGGCGGGCGATGCGGCCGATCGCTGCATTGGGATCGGACAGCAC
CGCGCCGGCAATCCGGGCAGCGTCACGCTGGGCAGTGGTGATATCGGCGGCCGTGAGGGT
TTCTCCAGTGCCGATTCCGCGGTTGAGCACCAGCACGGTCTGGTTGCGCCGCACCTTCAC
CGGCACGAACAGGCGCCAGCCGCCCGCATCGGGACAGCTCACCTCCACCGTGGTGTTGGC
GGTGGGCTGCACCTGCAACGCGCTGCCGCATTTCGGCAGGCGCAGCGCATCGGCCACCTG
CGCCTCGCCTTCACTGCCGGCAGGCAGCGTCGACAGCGCCGCAGTGCGGATGCTGGCCAC
CGGCTGCCAGTCCGTGGCGCCCGCCCACGGCGCGGCCAGGGCGAGCGCGATGGCGAACAG
CGATGTGACCCGGCGCATGGCGCCTCCTGTCGATGGGATCTGGCCCAGCAGCGTGCAAGG
GGTGTGCCAGAGACCGGGTCCCGTTGATCGGATCCGGGATGGGGATTCGACCGGATGGGT
AGAGTCGACTGCCAGTCGACTTTCGCGCGAAGCGCGGGGTTTCCCGTGATCGGATCGAAG
AGCAGTCGACTGACAGTCGACTCTACAAACGCGGTGTGGAGCGCGCGGACGACAGAGCGC
CCTCAAGTTCCGCCCCCACCACGCCGATACAGCAGCCATGTCCCATGACCTGCTCAACCG
GATCGACCAGCGGACCCGACTGGCCGGCCACAACCGCCTGGCGCTGCTGCTGTTCCGCCT
CGGCGGACGTCAGCTTTTTGGCGTCAATGTCTTCAAGGTGCAGGAAGTCCTGCGCCGCCC
GGAGCTGTTCCAGGTGCCCGGCCTGCCCAGCCAGTTCTCCGGCGTGGCCGACGTGCGCGG
CCGCTCGGTGCCGGTACTGGACCTGGGCCTGGCGATCGGCCACCCCGAGCGCGAACCGGA
CGCGGACACCTCGCCCGGCTACCTGGTCGTCACCGAATTCAACCGCTCGATCCAGGGCTT
CCTGGTCAGTGGCGTCGAACGCATCGTCAACATCGCGGTGGAAGACATCCACCCGCCACC
GGAGCTGGGCGCCGAGTCGAGCTACCTGACCGCGGTGACCCGCTTCCAGGGCGAGCTGAT
CCAGGTGATCGACGTTGAGAGCGTGCTGGCCGATATCGCCCAGGTGCGCGGAGAAGCGGT
ACTCGACCCGGCAATGGCCATGCCCGCCGACGGCCCGCAGCTGCAGGTGCTGGTGGTGGA
CGACTCGCGCGTGGCCCGCCAGCAGATCCGCAGCGTGCTGGACCAGCTGGGCGTGGGTGC
CACCCTGCTTTCCGACGGCAAGCAGGCGCTGGACCACCTGCTGCAGGTCCACGCCTCGGG
GGAAAACCCGGCTGAGCGCTATGCCATGGTCATCTCGGACATCGAGATGCCGGCCATGGA
TGGCTACACGCTGACGACGGAAATCCGGCGCCACCCGGGCCTGGCCGGCCTGTACGTGCT
GCTGCACACCTCGCTGTCGGGCGTCTTCAACAACGCCATGGTCGAGCGCGTCGGCGCCAA
TGCGTTCGTCGCCAAGTACTCGCCGCACGAGCTGGCCGACTTCGTGCTGGACCGCCTGCG
CAAGGTGGCGCTGGCGGCGTAAGGCCCGCCGAGGGGTCGGATGCCGGAACGGGCTCCGAC
CCCGCATCGCAACGCGTCAACCACGGGGTCAGAGCCCCTGCGGGGATCTGACCCCCTCTC
CATTTGGCACACCCCTTGCAGCTTCCCGGGCAACGTTCCCGTGGGAGTGCACCGTGCGCA
ACCTGATTACCGACTACCTGGGCGTCCACGCCCAGGCCATGCCGTTGCGCGAACAGCGGA
TGAAGCTGATCGCCAGCAACCTCGGCAATGCCGACACTCCCGGCTACAAGGCCCAGGACC
TGGACTTCGATGCCGCCCTGCGCCACGCCCAGGGGCAGGATGCCAATGGCCTGATGGCCA
CCACCCATGAGCAGCACTACGAGATCAGTAGTGGCCTGAACCCGTTCCAGATCGCGCGCG
AAGGCGTGCAGCCCAGCCTGGACGGCAACACCGTCGACCCCGATGCCGAGCGTGCCGCCT
ATGGCCGCGCCGCACTGGAATACCGCGCCTCGCTCAGCTTCGTCGAGAGCAAGGTGCGTT
CCATGCTGACCGCGATCACGGGGCAATAAGCCATGAGCAACCTGCCGATCTTCGACATCG
CCGGCTCCGCGCTGCAGGCACAGTCGGTGCGCATGAGCACCATCGCCTCCAACCTCTCCA
ATGCCGACACCGTCGCCGGTTCCGCCGACGCCGTGTACAAGCCGCTGGAACCGATCTTCC
AGGCCGTCACCAGCAAGAACGATCCCAACATCACCTCGGTGAAGGTGAAGGAGATCACCC
AGAGCGAGGCCGCGCCGATCAAGCGCTACGAGCCAGGCCACCCGCTGGCCGACGCCGATG
GCTACATCTACCAGCCCGATGTCGATCCGGTGGCGCAGATGGTCAACCTGATCTCGACCT
CGCGCAATTACCAGGCCGGCGTGGAGATGTTGACCACCGCCAAGGAACTGGCCCTGGCCA
CCCTGACCATGGGCCGCTGAGGCCCGCAGCACCGGATACCGCCATGACCACCGCCGTCAA
CAACCAGACCAGCCAGGACGTCTATTCCGCGCTGGGCCTGAACGCCCCCAACAGCAACGC
CACGAAAAAGAAGAACACGCTGGACCAGGCCGACTTCCTGCGCCTGATGACCGAGCAGCT
GCAGCACCAGGATCCGCTGAAGCCGATGGACAACACGCAGATGGTCGCGCAGATGGCGCA
GATGTCCACCGTGCAGGGCATCACCGATCTGAACAAGACGGTGAAGGGCTTCCAGGAGTC
GATGGCCAGCGACCAGGTGCTGCGTGGCGCTGCGCTGGTCGGCCACCAGGTGCTGGTGCC
GTCGGAAAAGCTGGTGCTGGAGAAGGAAGGCAATGTCGAAGGCACGGTGGCTGCACCGTC
GGCCGGCATCATCACCGTGGACATCACCGATGCCAACGGCGCCAAGGTCACCTCGCTGAG
CGTGGAAGCCAAGGCTGCCGGCGAAACCGCCTTCCAGTGGGACGGCAAGGATGCCAACGG
CAAGCGCATGGAGCCGGGCAAGTACTCCATCGTCGCCAACCATGTCGACACCGCCGGCAA
GAGCACCAAGCTGTCCACCTACGTACAGGCGCCGGTGGAGAGCGTGACCGTTGGTTCCGA
CGGCCTGTACCTGAACCTCAAGGGCCTGGGCACGGCCCCGATCGACTACGTGCTCCGCGT
CAGCTGAGCCGCACCTTCCGCATCAACCAGGAGCATCCCATGGGCTTCAATGTCTCGCTG
TCCGGCATCAACGCCGCCAACACCGACCTGAGCGTCACCGCCAACAACGTCGCCAACGTC
AACACTACCGGCTTCAAGCAGTCACGCGCGGAGTTCGCCGACCTGTTCGCTTCGACCAGC
TACGGCCTGTCGAAGAACCAGACCGGCTCGGGCGTGCGCGTTTCCAACGTCGCCCAGCAG
TTCATCCAGGGCCACAACGAGCAGACCGGGCGCAGCCTGGACATGGCCATTTCCGGTGAA
GGCTTCTTCACCATGAACATGAATGGTTCGCGCGTGTACTCGCGCGCCGGCAACTTCCAG
ACCGACTCGGCCGGCTACGTGGTCAACCCGCAGGGTGCGCGCCTGCAGGTGTTCGCGCCG
AATGCCGATGGCACCAACTTCGATGCAGGCCGCCTGGTCGACCTGCAGCTGCTGACCACC
GACAGCCCGCCGAAGCAGACCAGCGAAGTGAAGGTTGGCTTCACCCTGCCGGCCAACGCC
AAGCAACCGACGGTGGCGACCTTCGACCCGGCCGATTCGAACAGCTACAACCACTCCAGC
GGTGGCATCACCGTGTACGACTCGCTGGGCGTGAGCCACATCCAGGTCTCGTACTTCGTC
AAGGGCGCCAACCCCAACGAATGGACCGTGCGCAATTACGTCGATGGCCAGCCGGCCGGC
GCAGCGACCCCGGTCACCTTCGACAACAGCGGCAAGCTGGTCGCACCTGCCAACGGCAAG
GTCAGCCTCGGCACCTTCACCCCGACCACCGGTGCCGGCCAGTTGAACATGACGCTGGAC
ATCAGCGGCTCCACCCAGTACGGCGAGAAGTTCGCCCTGCGCAATACCCAGCAGGACGGC
TATGCCGCCGGCAAGCTCAACGAAGTGACCGTGTCCGAATCCGGCGTGGTCTACGCCCGC
TATTCCAACGGCGACGACAAGCCACTGGGCCAGGTCGCCCTGACCACCTTCAACAACACG
CAGGGCCTGGAATCGAAGGGCAACAACCTGTGGGTGGAGACCTTCGAATCGGGCACGCCG
CGCACCGGCATGCCGGACACCTCCAACCTCGGCAAGATCCAGGCCGGCTCGCTGGAAGCG
TCCACCGTCGATCTCACCGAGCAACTGGTCAACATGATCACCGCGCAGCGCAACTTCCAG
GCCAACGCGCAGATGATCACCACGCAGGACCAGATCACCCAGACCGTCATCAACATCCGT
TGATGAGCTGCTGACCCTGTCACGGAACTCCCCGCATGGATAAAGCTCTTTACGTGGCGA
TGACCGGTGCCCGCGCCTCCCTGCAGGCGCAGGGAACGCTCAGCCACAACCTCGCCAACT
CGGACACCCCTGGCTTCAAGGAAGCGCTGGCCAACACCGAAGCCTTCCCGATCAAGGGCC
CGGGCTTTGCCTCGCGGGTGGATGCGCTGCACGTCGACGCCGGCTTCAACCGTACTCCCG
GCTCGCAGCACATCACCGGCAAGCCGCTGGATCTGTCCCTGCAGACCGGCACCTGGCTGG
CCGTGCAGTCCAGCGACGGCAGTGAGGCATACACGCGCGGCGCTGCATTGTCGGTCACCC
CGAACGGCCAGCTGGTGACCTCCAGCGGCCGTCCGGTACTGGATGACAACAACAACCCGA
TCGCCATTCCGCCCTACCAGGCGATGGAAATCGGTGCCGACGGCACGCTCTCGATCATCC
CGCAGGGCGAAGGCCCGCAGACCATGGCGCAGATCGGCCGGATCAAGGTGGTACAGGCGC
CGGACGAGCGCCTCGAGCGTGGCCTGGATGGCCTGTTCCGCAACACCGACCCACTGCAGC
CGTTCGCACCGGCACAGGGCACGGCCGTGCACAGCGGCCAGCTGGAAGGCAGCAACGTCG
ATGCCGCCGGTGCACTGGTGCAGATGATCCAGTTGCAGCGCCAGTACGAAATGCAGGTGC
AGGTGATCAAGCACGGCGACGACAACGCGCGCAGTGCCAACAACCTGCTGCGCCTGGGCA
GCTGACGGAATTCCGGCGCCGCCCGGGCGCGGCGCTGGCACACCGCTTGCACACCCGTTA
CCAGGGGCCGCATCGCGCGGCCGGCTTTACCCAGACAGGACACCGAAGATGAACCAGGCA
TTGTGGATCGCGAAAACCGGACTGGATGCGCAGCAGATGCGCATGTCGGTGGTTTCCAAC
AACCTCGCCAACACCAACACCACCGGCTTCAAGCAGGACCGTGCCAGCTTCGAGGACCTG
CTGTACCAGCAGGTGCGCCAGCCCGGCGGCTCTTCGTCGGCGCAGACCCAGCTGCCGACC
GGCCTGCAGCTGGGTACCGGCGTACGCGTGGTCGCCACCGCCAAGAATTTCGAGCAGGGT
GGCCAGCAGCAGACCGGCCGTGCGCTGGACGTGATGGTCAACGGCCGCGGCTTCTTCGAA
GTGCAGATGCCCGACGGCAGCTCGGCCTACACCCGTGATGGCTCGTTCAAGATCAACCAG
GACAGCGAGCTGGTCACCAACAGCGGCTACCCGGTGCAGCCGGGCATCCAGATTCCCGAG
GGCGCGCAGTCGGTGACCATCGGTACCGACGGCACCATCAGCGTGAAGATGGCCGACGGC
GCGGCGTCAGTGGAAGTGGGTGCGCTGACCCTGACCGACTTCGTCAATCCGGCCGGCCTG
CAGGCGCGCGGCGAGAACCTGTTCCTGGAAACCACCGCTTCCGGTCCGGCACAGAACGGC
AATCCCGGGCTCAACGGCCTCGGCACCGTGGTGCAGGGCGCGCTGGAAGGCAGCAACGTC
AATGTGGTCGAAGAGCTGGTGTCGATGATCGAAACCCAGCGCGCCTACGAAATGAACGCC
AAGGCAATCTCCACCACCGATTCGATGCTCGGCTATCTCAACAACAAGCTCTGACCGGCC
CAACCGGGAAACCGCCATGTCGCCCATTTCCAGATTCACCCGCACTGCCCTCGCCTGCGC
CGTGGTCGCCCTGCTCGGTGGCTGCGTGATCGCCGGCGACGTGCGCCCCTACGCGGCGAT
GGCACCGATCCAGCCGATCATGCCGCCGCAGGCCGCGCCGACCGCCGGTGCGATCTACGC
TGCCGGCCCGACCCTGCAGCTATACTCGGACCGCCGCGCACGCGATGTCGGCGACCTGCT
GACCATCACCCTGCTGGAAAACACCACCGCGCAGACCAGCGCCAACACGGCCACCAACAA
GGAATCCAACCTGAGCCTGGGCACGCCGTCCATCCTCGGTGCGCCGGTCACCCTGGGCGG
CAAGGACATCCTCAGTGCGACGGCCAAGGGCGCGCGTGACTTCACCGGCAAGGGCAACAG
CGCGCAGAGCAACCGCCTGCAGGGCAGTGTCACCGTCACGGTGATCCAGCGCCTGCCCAA
TGGCAACCTGGTGGTACAGGGGCAGAAGAACCTGCGACTGAACCAGGGTGATGAACTGGT
GCAGGTGCAGGGCATCGTGCGCCCGGGCGACATCAGCCAGGACAACACCATTCCTTCCAG
CCGCGTGGCCGAAGCCCGCATCGTCTACGGCGGCCGCGGCCCGGTCGCGCAGTCCAACGC
GATGGGCTGGCTGAGCCGCTTCTTCAATTCCGGCCTGACGCCGTTCTGAGTATGGCCATG
AAACTCCTCCCCTCTTCTTCCTGGCAGCGCCGCGTGGCGTCGTTCGTCGCGCTGATGCTG
CTGGTCGTGGCAGCCCCGGCCAGCGCCGAGCGCATCAAGGACCTGGCCCAGGTCGGCGGC
GTGCGTGGTAACGCCCTGGTGGGCTACGGCCTGGTGGTCGGCCTGGATGGCAGCGGCGAC
CGCACCAGCCAGGCGCCCTTCACCGTGCAGAGCCTGAAGAACCTGCTCGGCGAGCTGGGC
GTGAACGTACCGGCCAACGTCAATCCGCAGCTAAAGAATGTTGCGGCCGTCGCGATCCAT
GCCGAGCTGCCGCCGTTCGCCAAGCCGGGCCAGCCGATCGACATCACCGTGTCGTCGATC
GGCAACGCCGTCTCGCTGCGCGGCGGCTCGCTGCTGATGGCCCCGCTGCGCGGCGCCGAT
GGCCAGATCTATGCGATCGCGCAGGGCAACCTGATCGTCGGCGGCTTTGGTGCGCAGGGC
AAGGATGGTTCGCGGGTTTCGGTGAACGTACCGAGCGTGGGCCGCATTCCCAATGGCGCC
ACGGTCGAGCGTGCCCTGCCCGACCCGCTGGCCAATGGCGGCGACATCACGCTGAACCTG
CACAACAACGATTTCACCACCGTTTCGCGCATGGTCGCCGCACTCAACAACGCGTTCGGC
GAAGGCGCCGCGCGTGCGGTCGACGGCGTGACCGTGGCCGTGACTGCGCCGACCGATCCG
GGCGCACGCATCGGCCTGCTGGCCCGCATCGAGAACCTGGAGCTGACCCCGGGCAGCGCC
CCGGCCAAGGTCGTGGTCAATTCCCGCACCGGCACCGTGGTCATCGGCCAGCAGGTGCGG
GTCGGCCCTGCCGCGATCTCGCATGGTTCGCTGACGGTGACGATCCAGGAGAACACCAAC
GTCAGCCAACCCAATGCCCTGTCCGGTGGCCGTACCGTGGCCAGCCCACAGTCGACCATC
ACCGCCACCAACGACGGCAGCCGCATGTTCAAGTTCAGCGGCGGCACCACCCTGGACGAG
ATCGTGCACGCGGTGAACGCCGTGGGCGCGGCGCCGGGCGACCTGATCGCGATCCTGGAA
GCCCTGAAGCAGGCCGGCGCATTGAGTGCCGAGCTCGAGGTGATCTGACATGCGCATCAA
TCCCGCATTCGACCTGCACCCGGCGCAGCAGAACGACCCGGCGAAGATCGACAAGGTCGC
ACGCCAGCTGGAAGGCCAGTTCGCACAGATGCTGGTCAAGAGCATGCGTGATGCCAGTTT
CGGCGACTCGCTGTTTCCCGGCGAGAACAAGATGTTCCGCGACATGTACGACCAGAAGAT
CGCCGAGGCGATGACCCGCGGCAAGGGGCTGGGCCTGTCCGGCATGATCAGCCGCCAGCT
GTCCGGCCAGGCCGCCGACGGCCCCGCGCTGGATACCCGCGTGGATCCGGCCAAGGCCAG
CCGCGCCTACCAGCTCAACGCGCCGGACAAGCCGGCACCGTCGCTGCCGTTGGAAGATGG
CAGCCAGGCCGTGCGCATGCTGCAGCAGATGGCGGCCGGCGCACAGCACGGCGCGCAGGC
CGCGCTGGCACCGATGGAACAGGCACTGGACCTGATCGCCGGTCGCGAAAGCAGCAGCCT
GCACCGCTCGCTGGGCACCGAGGATCCGTACATCGGCAACCTGCAGGGCGAGGACTGGTC
CGCCAACAACGACCAGTGGTCGGCGACGGCCAGCAACCGCGGTACGGCCATGAGCCAGGC
CGATGCGATGGCTACCCGCACCGCGGTGGCCCAGCTGGGGCCGCACACGCCGGAAGGTTT
CGTCGCCAGCATCTGGCAGCACGCGCAGAGCGCAGCCAGGGAACTGGGCGTGGATGCCCG
CGCGCTGGTCGCCCAGGCCGCGTTGGAAACCGGCTGGGGCAAGCGCCACATCCGCCAGTC
CGACGGCAGTACCTCGCACAATCTGTTCGGCATCAAGGCCACCGGCTGGAGCGGCCAGCG
CGTTGCAGCCGGCACCCACGAATACGTGGATGGCGTGCGCCGCAACGAAACCGCCAGCTT
CCGCGCCTACAGCTCGCCGGCCGAAAGCTTCGCCGACTACGTGCGCCTGCTGAAGACCAG
CCCGCGCTACCAGCAGGCCCTGCAGGCCGGCACCGACGTGCAGGGCTTCGCCCGTGGCCT
GCAGCGCGCCAGCTATGCCACCGACCCGCGCTATGCGGCCAAGATCGCCGCGATCGCCGG
CGGCCCGACCATCGAGCGTGCCGTAGCGGCCGTGACCGACGCCGGCGCGCGCCTTGGCCA
GACCTTCGCCAGCACCGCGACCGCGGCGCTGGGTATCACCCGTCGTTGAGGAACCCCATG
TCCAGCGTACTTTCCACCGGTACCGGTGCCCTGCTCGCCTTCCAGCGTGCGTTGGCGACC
ACCAGCCACAACGTGGCCAACCTCAATACGCCCGGCTACAGCCGGCAGAAGGTCAACTTC
GCTACCGCCGACCCGCAGAACTACGGCTATGGCACGGTCGGCAACGGCACCCGGATCACT
GACATCCGCCGCACGGCCGACCAGCTGGCGATCTCGCGCCTGCTCGACAGCAGCGGTGAA
CTGGCGCGCCTGAAACAGCTTTCGGGCATGGCCGACCGGGTCAACGCGCTGTTCTCCGAT
GCGGCCACCAATGTGGCCGGCGTCTGGTCGAACTTCTTCGATTCGGTCAGTGGCCTGTCG
TCCAACGCGGCCGGCACCGCCGACCGCCAGAACATGCTCGACGGCGGCAAGGCCTTGGCC
AACCGCTTCGTGCAGCTCAACACGCACTTGAACAACCTCAACAGCGAGGTCAACAACGGC
CTGCTGGCCGGTGCCACCGAGGTCAACCGCCTGGCGCAGGAAATCGCGCAGATCAACGGC
GCCATCGGCACCAACATCGCCTCTGCCGCACCCGATCTGCTCGACCGCCGCGACCAGCTG
ATCACCCAGCTGATCGGCTACACCGGTGGCACGGCGGTGATCCAGGACGGCGGCATCATG
AATGTCTACACCGCCGGCGGCAACGCGCTGGTGGTGGGTACCACGGCGACCAAGGTCACC
ACCGTGGCCGACCCGTACCAGCCCGAGCGCCTGCAGTTGGCGCTGGAGACCCAGGGCAAC
ACCATCCGCCTCGACCCGAAGGCGGTCGGCGGCCAGATCGGTGGCCTGCTGGAATTCCGC
GACACCGTGCTGACCCCTGCCCAGGCTGAACTGGGCAAGCTGGCGGTGGGCCTGGCCGAG
AGCTTCAACCAGGCGCACCACCAGGGCGTGGACCTGTATGGCCAGCTGGGCGGGGACTTC
TTCACCATCGGCAACCCGCGCGTCACCGGCAACAACAGCAATACCGGCACCGCCAGCCTC
AGCGCAACCTACGGCGACCTGGGCAAGCTGGACGCGCAGAACGTGGTGCTGCAGTTCGAT
GGCACCAACTGGAAGGCCAGCCGCGCCGACACCGGCGCCAGCATCCCGCTGACCGGCACC
GGCACCGCCGCCGATCCGCTGGTGATCAACGGCGTCAAGCTGGTCGTCGGCGGTACGCCG
GCTGCAAATGACCGCTTCCTGCTGCAGCCGACCGCGGGCGTGGCCGGCAGCATGGAAGTG
GCAATCACCGATCCGTCGCGCATCGCCGCCGCTGCAGCGGTGAAGGGCGCGGCCGCCACC
GCCAACACCGGTAGCGGCAAGCTGAGCGGTGTCACCGTCACCGATTCGACCAACGCCAAC
CTGCGCAATCCGTCGGCGATCGTGTTCACCTCGGCCACCACCTACACCATCGACGGTGGG
CCGCCGCAGACCTACACGCCCGGCCAGACCATCAGCGCCAACGGCTGGAGCTTCGTGCTG
GACGGTGCACCGAAGGTGGGCGATACCTTCAACATCACCCCGACCCCGGCCGGTTCGTCG
GACAACAGCAACGCGTCGAAGCTGGCCAAGGTGGAAAGCGCGAAGGCGTTCAACGCCGGA
ACGGTGACACTGAACGGCGCGCTGGGTGGCCTGACCACCCAGGTCGGCGCCGCCGCCCGC
TCGGCCGAGTACTCGCTCGACGCGCAGCTGGTGATCAATGACAAGGCGCAGGAAGCCCGC
GACGAAGTCTCCGGCGTGAACCTGGACGAGGAAGCGGCGGACATGCTGCGCCTGCAGCAG
GCCTACCAGGCCGCCTCGCAGCTGATCTCGACCGCCGACAGCATGTTTCAGACCATCCTG
GGAGCCGTCCGCCGATGAGCAGCCGCATCTCCACCAGCATGATGTTCAACCAGTCGGTGT
CGCTGATGATGGCCAAGCAGGCCAAGCTCAGCCACCTGGAGCAGCAGATCGCCACCGGCA
GCAAGATCGTCAGCGCCAAGGACGATCCGGTTGCCGCCGGCACTGCGGTCGGCCTTGACC
GCAGCCTGGCTGCACTGGACCGCATGAAGCTCAATGCCGGCAACGTGCAGAACCGCCTGG
GCGTGCAGGAAAACACCCTGGCACAGGTCAACGACCTGATGGCACGCGTCAACGATCTGA
CCATCCAGGCCAGCAACCCGGCGCTGAGCGCGGCGGACAAGAAGACGCTGATCACCGAGG
TCAACCAGATCCGCGACGGCCTGCTGTCGCTGGCCAACGCCGATGATGGCACCGGCCGCT
ACGTGTTCGGTGGCACCAACGACGGCGACCCGCCGTTTGCCAAGATCAACGGCAAAGTGG
TCTACCGTGGCGACCAGACCCAGCGCCAGGTTGAAGTCGGTCCGGATACCTACGTGAAGG
ACGCGCTGCCCGGCAGCGAGATCTTCATGCGCATTCCCACCGGCGATGGCTTCGTCGACG
GCAGCGCTGCGGCCGGCAACACCGGCAACGGCGTGCTCACCAACATCACCCGCGACGGCA
GCGACAGCTGGAACGGCCAGGGCTTCAGCGTGCGCTTCACCACTGGCAACCAATACGAGG
TGGTGGACGGTGCGGGCAACGTGACCGGAACCGGCACCTACAAGGCCGGCGACGATCTGG
AAGTGAACGGTGTGCGCCTGCGCATCACCGGCGCACCGGCAGCGGGCGACAGCTTCAGCG
TACAGGCCGCGAGCAGCCGCGACATCTTCTCCACCATGGACAACCTGGTGGCGGCGCTGG
GTGCCGACACCGGTACCACCGCGCAGATGACTGCGCAGCAGAACCAGCTGCAGAGCGCAC
TGCGCGACGTGGCGCGCGCTTCCGAGCGGATGATCGATTCGCGTGCCGCAGGCGGTGCGC
AGTTGAAGGCGCTGGACAATGCCGCCGACATGCGCGAGGCCAATGGCGTGACCCTGAAGA
CCACGCTGTCGCAGATGCGCGACCTGGATTACGCCGATGCGCTGAGCCAGTACCAGCTGC
AGAGCACCGCGCTGCAGGCGGCGCAGACGATCTTCTCGCAGATGCAGTCGATGTCGCTGT
TCAACAAGCTGCGCTGACGCGCCGCCCGAGTCAGTCCCGAAAGGCCGCGATGCCCTGCAT
CGCGGCCTTTTTCGTTTGCGCGCCTGCCCGCCGCTGCGCGGCCACCTGGCCGTCGCCGAC
CGATTTTCCGTGATTCTCCATCAAGCCCGGCCCGACCCCGCCGATACCTTCATCAGCGCT
GGTCAGGCCCTGCCCGACCGCCCCTCCCGGGGCCGCTTCCACCCTGGCAACAGGGCTGAA
AACCCCGGGAAAACAGCTTCAGGCAACGAATTCTGGCTTCAACGGAATTCACGGCTAAAG
GTTGTTGACAAAGCGCCGTTATTCATTTGGCAACGGCGAAGCACACAGCCACACAAAAAA
ACAGGCGGCGCTTCGTTTCATTCACCAACGGGTTCCATATAAGAGGAGACGACCCCATGG
CACAGGTAATCAACACCAATACGATGTCGCTCAACGCTCAGCGCAACCTGAGCACCAGCG
GCAGCTCGCTCGCCACCACCATCCAGCGCCTCTCGTCCGGCCTGCGCATCAACAGCGCGA
AGGACGACGCGGCCGGCCTGGCCATCAGCGAGCGCTTCACCACCCAGATCCGCGGTCTGG
ACGTGGCCATCCGCAATGCCAACGACGGCATCTCGCTGGCCCAGGTCGCCGAGGGTTCGC
TGAACGAAGTCGGCAACAACCTGCAGCGCATCCGCGAACTGGGTGTGCAGGCCTCCAATG
CCACCAACTCGGCCAGCGACCGCAAGGCCCTGCAGGCTGAAGTGACCCAGCTGGTCAGCG
AGATCGACCGCGTCGCCAAGCAGGCCGACTTCAACGGCACCAAGCTGCTGGACGGCAGCT
TCACCAGCCAGCTGTTCCAGGTGGGTGCCAACGCCGGACAGGCCATCGCCATCAACAGCG
TGGTCAACGCCAAGGCCGATTCGCTGGGCGCGGCCACCTTCGCCAACGGTTATACCGGCA
CCGCACTGGCGGTGGACAAGGCGACGGCCGACACCACCTACTCCGGCCTGCAGGTCTCGG
TGACCCCGCCGGGCGGCACCGCCACCACGGTCACCATCAGCGACTTCACGGTGAAGGCCG
GCGAATCGATCACCTCGGCCACCGCCGCGGCGATCAACAACAAGCTGGGCGAAACCGGCG
TGGTTGCCTCGGTCAATGCCGGCGTCGTCAGCCTGGCCTCGGTCAAGGATGGCCAGACCT
TCGCGCTGGGTGTCAGCGCGGCGACTCCGCCGGCCGGCGCCACCGCCGCGACCCTCGCCG
GCCTGGGCCTGACCGAGACCAGCACCAACGGCGGCACCCTGACCGGTGCAGCGGCCAGCT
TCGTCAAGGACCTGAACGTCACCACCGCCGAAGGCGCACAGAAGGCGATGTCGATCGTCG
ACAAGGCCCTGGAATCGGTCAACAGCGTCCGCGCCGACCTCGGCGCGATCCAGAACCGCT
TCACCTCGGTGGTGGCCAACCTGCAGACCTCCTCGGAGAACCTGTCCGCGTCGCGCAGCC
GCATCCGCGATACCGACTTCGCCAAGGAAACCGCCGAACTGACCCGCACCCAGATCCTGC
AGCAGGCCGGTACGGCCATGCTGGCCCAGGCCAACCAGGTACCGCAGAACGTGCTCAGCC
TGTTGCAGCGCTGACATGAGCCGCCCCCGGGGCACGTCGGGGGCGTCTAACCCAACTCAC
GTGCAACCGCTCAAGGACCTCTCCTCATGGCACAAGTCATCAACACCAATACGATGTCGT
TGAATGCTCAGCGTAACCTGAGCACCAGCGGCAGCTCGCTGGCTACCACCATCCAGCGCC
TGTCCTCCGGTTCGCGCATCAACAGCGCCAAGGACGACGCCGCCGGCCTGGCGATCTCCG
AGCGCTTCGGCACGCAGATCCGCGGTACCGACGTCGCCATCCGCAATGCCAACGACGGTA
TCTCGCTGGCCCAGGTCGCCGAAGGTTCGCTGACCGAAATCGGCAACAACCTGCAGCGCG
TCCGCGAGCTGTCGGTGCAGGCCTCCAACGCCACCAACTCGGCCAGCGACCGCAAGGCGC
TGCAGGCCGAAGTGACCCAGCTGGTCTCGGAAATCGACCGCGTCGCCAAGCAGTCGGACT
TCAACGGCACCAAGCTGCTGGACGGTTCGTTCTCCAGCCAGCTGTTCCAGGTCGGTGCCA
ACGCCGGCCAGGCCATCGCCATCGACAAGACCATCGATGCCAAGGCCAACGCCCTGGGCG
GCGCCAAGTTCGACACCAACGCGCTGGCCCTGGCCGACCCGGGCACCAACGCTGATTTCA
GCACCAGCGGCCTGCAGATCAATGGCGTTGCCATTGCCGATGTCTCGGTCAAGCAGGGCG
CCGACGCCGCTGCCACCGGCAAGGCCTCGCGTGAAGCACTGGTGACCGCGATCAACGCCA
AGATCGGCGAGACCGGCGTGTTCGCGGAAGTGAACGGCACCGCTGGCGTGACCCTGACCT
CGGTCAAGGACAGCGTCAACGCCGATGGCTCGTTCAAGGCCATCACCGCGACCCCGGGCA
CCTGGACCGGCGCTACCGCGCCGACCTTCACCGCCTCGACGGCCGCGCCGGCCGCCAAGT
ACGCCAGCGACCTGGACGTCAGCACCGTGAAGGGTGCCCAGCAGGCGATGGAAATCGTCG
ACAAGGCCCTGGGTGCGATCAACAGCACCCGCGCCGACCTCGGTGCGATCCAGAACCGCT
TCACCTCGGTCGTGGCCAACCTGCAGACCTCGTCGGAAAACCTGTCGGCGTCGCGCAGCC
GCATCAAGGACACCGACTTCGCCAAGGAAACCGCCGAACTGACCCGCACCCAGATCCTGC
AGCAGGCCGGTACGGCCATGCTGGCCCAGGCCAACCAGGTGCCGCAGGGCGTGCTCAGCC
TGCTGCGCTGATCCGCTCGATGATCGACCTCCGGGCGCTGCATGACGCGGCGCCCGGATC
CTGAAACACGTTCCACCTTCGCCAAAGGAAAAGCACCATGGCACAAGTCATCAACACCAA
TACGATGTCCCTGAATGCTCAGCGCAACCTGAGCACCAGCGGCAGCTCGCTGGCTACCAC
CATCCAGCGCCTGTCCTCCGGTTCGCGCATCAACAGCGCCAAGGACGACGCCGCCGGCCT
GGCGATCTCCGAGCGCTTCGGCACCCAGATCCGCGGTACCGACGTCGCCATCCGCAATGC
CAACGACGGCATCTCGCTGGCCCAGGTCGCCGAAGGTTCGCTGACCGAAATCGGCAACAA
CCTGCAGCGCGTCCGCGAGCTGTCGGTGCAGGCCTCCAACGCCACCAACTCGGCCAGCGA
CCGCAAGGCGCTGCAGGCCGAAGTGACCCAGCTGGTCTCGGAAATCGACCGCGTCGCCAA
GCAGTCGGACTTCAACGGCACCAAGCTGCTGGACGGCACCTTCTCCAGCCAGCTGTTCCA
GGTCGGCGCCAATGCCGGCCAGGCCATCGCCATCGACAAGACCATCGATGCCAAGGCGGG
CTCGCTGGGCACCTCGACCTTCGCCACCGGCGCGACCGCTGCCCTGGCTGCCAGCACCGA
CGGCGCCCGTTTCTCCGGCACCGTGATGGGCGTGGACATCGGCACGGTTGAAGTGAAGGC
CGGCGCCACCACGGCCGATGCCTCCAAGGCCGTCGCCACCGCCATCAACGCCAAGATCGG
CGAGGCCGGCATCTACGCCGAAGCCAATGCCGACGGCACCCTGAAGCTGAGCTCGGTGAA
GGAAGGCAAGGCTGTCGCCGCCGCCGATATCGCCCTGATGCGCAGCGACTACGACGCGAC
CGCCAAGACCTGGGGCACCGCGGCAGCTGCGGGCGCCTACACTGCCGGCACCGATACCTC
GGCCAACGTGCAGAAGCTGGACGTGAGCACCGTGCTCGGCGCCCAGCAGGCGCTGGAAGT
GGTCGACAAGGCCCTGGGTGCGATCAACAGCACCCGCGCCGACCTCGGTGCGATCCAGAA
CCGCTTCACCTCGGTCGTGGCCAACCTGCAGACCTCGTCGGAAAACCTGTCG
>contig00005 len=303270 cov=36.8 corr=3 origname=NODE_5_length_303270_cov_36.813607_pilon sw=shovill-spades/1.0.4 date=20230425
GTATTACCATTTCTTTCGTTTCCGGTGGTGCCAGGACGGCCTGCCCGCCCGTTTCCCACC
CGTAGCGCCTCGCCTTCTGGATGCCGGCCGAGCGCGCGTGCTCGTCCGGGATAGAATCCC
TGCATGCCTGAACTGCCCGAAGTCGAAACCACCCGCCGCGGCCTGGCGCCGCACCTGCAG
GGCCGCCGCGTGCATGGCGTGATCCTGCGCCGCGCCGACCTGCGCTGGCCGATTCCACCG
GAAGTGGCCGAGCTGCTGCCGGGGCAGCGCATCGAGGACATCCGCCGCCGCGCCAAGTAC
CTGCTGCTGGATACCGCCATCGGCAGCGCGGTGCTGCACCTGGGCATGTCCGGCAGCCTG
CGCGTGCTGCCGGGTGACACACCGCTGCGCGCCCACGACCATGTGGATATCAGTCTGGAC
AACGGCCGCCTGCTGCGCTTCAACGACCCGCGCCGATTCGGCAGCCTGCTCTGGCAGCCC
GCCGGTGAGATCCACCCGCTGCTGCAGGGGCTGGGCCCGGAGCCACTGGACGAGGGATTC
GACGGCGACTACCTGTTTGCGCGCAGCCGTGGCCGCAGTGCGCCGGTGAAGACCTTCCTG
ATGGACCAGGCGGTGGTGGTGGGCGTGGGCAACATCTACGCCGCCGAGAGCCTGTTCAAG
GCCGGCATCAGTCCGCTGCGCGAGGCTGGGAAGATCTCGCGCGAACGCTACCAGCGGCTG
GCCGACGCGGTGAAGGAGATCCTGGGCTATGCCATCACCCGTGGCGGCACGACCCTGCGC
GATTTCATCAGCCCCGATGGCGCGCCGGGCTACTTCGAACAGGAACTGCTGGTGTACGGC
CGTGACGGGCTGCCCTGCCCGAACTGTGGCCGCGCGCTGAAGCACGCCACCATCGGCCAG
CGCGCCAGCGTCTGGTGCAGCCACTGCCAGCGCTGAGCCGGCAGCCAGCGGCAGCTGAAC
GGGCAGGGCGCGTCTCCGCTGCCCGTTAACGTTTGTCTGCCTATGATGGCCGACCTTCCT
CCCTGTGCCTGACGCGCCTGCATGCAACGACGCGACTTCATCCGCAATGCCTCCCTCGCC
CTGGCTGCATTCGGCCTGCCGTCCCTGCCCGCGTGCGCGGCCAGCAGGAGCGGCCAGATG
GGCCTGCGCCGCCTCGGCCAGCCGCAACCGTTCGACTTCGCTACCCTGAAGGGCCAGGCG
CGCGCGCTGGCGCAGGCGCCCTACAAGAGCCACAAGCGGGTGCTGCCGGGCCGTCTGGAA
GGACTGGACTGGGACCAGTACCAGTCGATCGGCTACCGCCAGGACCATGCGCTGTGGGCC
GACCAGCCCGGCAAGTTCCAGGCCAAGTTCTTCCACCTGGGCCTGTACTTCCATTCGCCG
GTGCGCATGTTCGACGTGGTCGACGGCAAGGCGCAGGAACTGGCCTATGACGGCGCGGCG
TTCAACTACGGCAAGAGCGGCATCAAGGATGGCGAGCTGCCGGCCGACCTCGGCTTCGCC
GGCTTCCGCCTGAACACCCGCAAGGACACTGACCGCGACTTCGCCGCCTTCCTCGGCGCC
AGCTACTTCCGCGCGGTAGGCAAGGAAGGCCAGTACGGCCAGTCCGCGCGCGGCCTGGCG
ATCGACACCGGGATGGGCAAGCCGGAGGAATTCCCGGATTTCATCGCCTACTACCTGGAA
CAGCCATCGGCTGATTCGGACACGATCGTGGTCTACGGCCTGCTGGATTCACCCAGCGTG
GCTGGCGCCTATCGCTTCGCGATCACCAATGGCGACGTGCTGCTGATGGACATCGACAGC
GCGCTGTACCCGCGCAAGCCGATCGAGCGGCTCGGCATCGCACCGTGCACCAGCATGTAC
CAAGTGGGCGAGAACGACCGCCGCATGGCATGGGACTGGCGCCCGGAGATCCACGATACC
GATGGCCTGTCGCTGTGGACCGGCGCTGGCGAATGGATCTGGCGGCCGCTGCTGAACCCG
CGCAACCTGCGCTTCAACATGTTCGTGGACCGCAACCCGCGCGGCTTCGGCCTGCTGCAG
CGCGACCGCAATTTCGACCATTACCAGGACGACGGCGTGTTCTACGAGAAGCGCCCGTGC
CTGTGGGTGGAGCCGAAGGGCGAATGGGGCGAGGGCTCGGTGCAGCTGGTGGAGATTCCC
ACCGTGGACGAGACGTTCGACAACATCGTGGCGTTCTGGAACCCGAAGGAAAAGCCGCAG
CCGGGCCAGGAGCTGCTGGTCGGCTACCGCCTGTACTGGGGCGCCGAACCGCCGGCGCGC
CCGCCGCTGGCGCACTGCGTAGCCAGCCGCACCGGCCTGGGCGGTGTGGTCGGCAAGAAG
CGCGAGTACTTCAGCTGGCGCTTCGCGGTGGACTTCGAAGGGGGCGAGCTGGCCAGCCTG
ATCGACAAGGGTGAGGTCGAGGCGGTGGTGGAAGCCAGCCGTGGCCGGGTCGAGATCGTG
TCGGCGCGCCCGCTGCGCGAGATCAACGGCTATCGCGCGATGTTCGACCTGGTGCCGCCG
GAAGGCAGTACCGAGCAGATCGACATCCGCCTGTTCCTGCGCAGTGGTGGCAAGACGCTT
ACGGAAACCTGGCTGTACCAGTTCACCCCGCCGCCGGCGGGTGCGCCGGAGCGCACGCTG
TACTAAGAGGGGTTGGGTTTGCAGGGCTTGCAGCCCTGCACCTGCAGAGGCCAGAGCAAC
AGCAACAGCCGAAGCAGAAGCTGGTTTCCTGAGGGTAGGCGGGGTGGGTCCGGCGGCGGG
AGACGCCGTAAACCCTTCCCTGGGGGCTTGGTCGCGGCATCCATGCCGCGAACACTCCCG
CCACCGGACCCACCCCGCCTTCGACAGATCGCCGCGATCTGTCGGAATTGCTCATGGGGT
CAGATCCGTTTTACGAAGGAAAACGGATCTGACCCCGGAATTTCATTCGATATCTGACAG
ATGTGTCGACCAAGGTCGACACCTACCAACAGCCGCGGCCAACTGTCAGAGGTGGGGCGG
TGTCGGAGTGCGGGGTGTCAGCCGCATGGATGCGGCTGCCAAGCTTACAGGGACGTACTT
GCAGCGTCCCCGCAGTCCGACACCGCCCCGCCATCACACGCAATGCCAGCTCTTGCTGTT
GCTGTTGCCGGCCAGCGGCCGGCACTACCGCGGGTGCAGGGCTGCAAGCCCTGCAAAAGA
ACACCCCTTACAGCGGCAGGGGCGCCTGCGCCGGATCGATCCGCCCTTCACCGCGGGTGA
TCTTCTTGAACTCGGCACGGCTGACCGACACGTAGCGGTCGTTGCCACCGATCTCCACCT
GCGGGCCATCCTTCACCGCATGGCCATGTTCGTCCACGCGTACCGTCATCGTTGCCTTCT
TGCCGCTGTGGCAGATGGTCTTGATTTCCTGCATCTCGTCGGCCCAGGCCAGCAGGTACT
GGCTGCCCTCGAACAGCTCGCCGCGGAAGTCGGTACGCAACCCGTAGCACAGCACCGGAA
TTCGCAGCTGGTCGACTACCTCGCTGAGCTGCCAGACCTGGGCCCGGGTCAGGAACTGCG
CCTCGTCCACCAGCACGCAGCCCATCGGGCCGTTGGCCGCCAGATCCTGCTCCACCCAGC
GCTGCAGGTCGGTATCGCGGTCGAAGGCCATGCCATCGGCGCGCAGGCCGATCCGCGAGG
CGACCACGCCGGCGCCGGCGCGGTCGTCCAGGCGCGGGGTCAGGATCGCCACCCGCATGC
CGCGCTCGCGGTAGTTGTGTGCGCTCTGCAGCAGAGTGGTGGTCTTGCCGGCGTTCATCG
CCGAATAGTAGAAGTAGAGCTTGGCCATCGGCCAATTCTAGTCGCCCCCCGGCCCGCCGT
CGCGGATCTGCTGCGGTGCACCGATCTCGATGCTGGGCGCAAGCGCTGGCCGCCAGTAGT
TGTCCTGCAGGCACCAGTAGTCGGCGGCCTTCCAGTAGTCGTTGTCGTAGACGATGTTGC
CTGGCGTTGCGATGCCCTGCTCGTCGCCGCGGCGCTGCACGACGACCAGGGCCGAGCTCA
CGTAGCCGACGCGGCTGCCGGTGATCTGCCGGCGCCCGTCGCTGAGCGCCCGTTCCATGC
GGGGCTTGGCTACGCGGTCGCCATAGTCGGCGTATACCTGTTGGCCGCGCTCGATCGCCT
GTGCCTGCTGCAGCGGATCAAGGCGTGCCCAGTAGTGTTCCCGCAGGACCAGGAAGTCGT
GGTACATGCGCTCGGCGGCCAGGTCCATCCAGATGTAGGCCATCACCGGGTCCGGCGCAG
TGCCGATACCCTCCTGGTACAGCCTTGCCACCATTGCCTGGGAGAACTTGTCGGCGTAGC
GTGCCGAGCGTTTGTAGTAGACCAGGGCCCTGGCGGGCTGTTTATCCTGTTCGGCCCGTT
GGGCCATGCTTCGCCAGAAGAGGTCCGGGTGCGAATCGAAAAACCCTCCGGTCAGGACGG
TGGGCGGAATCCGTCGCGGGGCCTCAACCGGACATTCCTTTGCGGCGACGGCAGCGGCCG
TCGACAGAAGCAGCAACAGGCAGAGTGGAGCGTGTTTCGCCTTCATGATCGCCCTCCTGG
CCATGGCCATGGAAAAACCAACGTCATCGCCCCGACTTCGCCAACGCCTCGTCCTGCCAT
TGCCGGTAGGCCACCGGATCCCAGTAACGAGCCAGTTGGTGCTTCTCCGGTTGCAGCACG
CGCGGCCCGGCATCGCCGCGGCCCTGGCTGCGCATGGCGCCGCTCCAGCCGGCGCGGCTG
CCGGTCTGCTGCATGCTGCCGGCGCGCAGTTCGCGTTCCAGCCGCGGTGTGGCGGCGGGG
TCACCGAACTCGGCGTACAGCGCGCGGCCCTCGCGCACCGCGCGCTCGCGTTCGTCGGCG
GACAGCGCCTCCCAGAAGCGTTCACGCTGCACCACCAGCCACTCGGTGCCGCGCTCGGCC
GCCAGGTCCATCCACGCGTAGCCCAGGGCGCGGTCAGCCGGGCCGCCTTGCCCGTTCCAG
AGCATGTCGGCCAGCGCTGCCTGTGACAGCTTGTCGCCGTAGCGCGCGGCATTGCGGAAG
TCGATGCGGGCTTCTTCGTGGCGGCCCCGTTCGCGGGCCTGCATGCCGAGCCCACGGAAG
CGCAGGTCCGGATGGTAGACGAGGAACTCGTGCGACTGCAGCACGATCGCTTCATAGGCA
TCCGTGCGCGGCGGCGGGCCGGACCCGGCCGCAGGCAGGGCCAGCAGGCCGAGCAGGGCG
GCCGCAAGCGGACGGGCGATGACAGTCGGGGACATGGACCACGCTCCTGTGTTCCGGTGC
CGATTCAATACCTTACGGGCGGGCGCCATGCAAGTCAGGTGGGCCTGCCGGCACCCCGCT
ACAATCCTGTCCCCATGCACGGTCTGAATCCTCCCCAAGCTGCCGCGGTCCTGCACGTCG
AAGGCCCGTTGCTGGTGCTCGCCGGCGCCGGCAGCGGCAAGACGCGCGTGATCGTGGAGA
AGATTGCCCATCTGATCGGCTGTGGCCGCTACCCGGCCCGCCGCATCGCCGCGATCACCT
TCACCAACAAGTCGGCCAAGGAAATGCGCGAGCGCGTGGCCAAGCGCCTGCGCGAGCAGG
ACGCCGACGAGGTGACCATCTGTACCTTCCATGCGCTGGGCCTGAAGTTCCTGCAGATCG
AACATGCCGCGGTGGGCCTGAAGCGCGGTTTCTCGATCTTCGATGCCGACGATGCCGCCG
CGCAGATCAAGGACCTGATGTACGGCGCCAAGCCCGATGACATCGAGGACATGAAGAACC
TGGTGTCGCGCGCGAAGAACGCTGGCCTGTCGCCCGAACAGGCGATGGCCGCCGCGCGCA
GCAACCGCGAGAAGGAAGCGGCCAGCGTCTACGAGCGCTACCAGCTGCGGCTGACCGCGT
TCAATGCGGTCGACTTCGACGACCTGATCCGCCTGCCGGTGCAGATCCTGGAAGAGAACC
CGGAGATCGCGCTGGCCTGGCGCGAGCGCATCGGCTACCTGCTGGTGGACGAATGCCAGG
ACACCAACGACGCGCAGTACCGCCTGCTCAAGCAGCTGGCCGGCGAGAAGGGCAACTTCA
CCTGCGTCGGCGACGATGACCAGTCGATCTACGCCTGGCGCGGCGCCAATCCCGAAAACC
TGCAGCAGATGGGGCGCGATTACCCCACGCTGGAAATCATCAAGCTGGAGCAGAACTACC
GCTGCTCCAACCGCGTGCTGCGCGCCGCCAACGCGCTGATCGCCAACAATCCGCATGAGC
ACCTGAAGAAGCTGTGGAGCGACCAGGCCGACGGCGAACGCATCCGCGTGTGGGAATGCC
GCAACAGCGAACATGAAGCGGAGAAGGTCGCCGCCGAGATCGCCTTCGTGGCGCAATCGC
GCAACGTGCCGTGGAGTGACTTCTGCATCCTGTTCCGCGGCAACTTCCAGTCGCGCCCGC
TGGAAAAGGCGATGCAGCTGCTGCGCATTCCCTATCACCTGACCGGCGGCACCATGTTCC
TGGAGCGCCAGGAAGTGAAGGACACGCTGGCCTGGCTGCGCCTGCTGGTGAACCCGGACG
ACGACACCGCGTTCATGCGTGCGGTGCAGTCACCCAAGCGCGATGTCGGTGCCGGCACGC
TGGCCAGGCTGGCCGAACTGGCGCAGGAGAAAGACATGCCGATGGCGCATGTGGCCGAAA
CCATCGGTGCCCTGCAGCAGCTCCCACCGCGCGCGGCCAACAGCCTGGCGCGCTTCACCG
ACATCCTGCGCGACCTGCGTGCACAGATGCGCCAGGTGACGTCCGGCGACATGATCCGCA
AGGTGGCCAAGGAATCCGGGTTGCTGAGCGAGCTGCGCCAGCAGGCCAAGGAAGAGGCCA
GCTACCAGCGCCGCGCAAACAACATCGAGGAACTGGCGCAGTGGTTCGAGGGCGGCCCGC
GCGGTGCAACCGCCGCCGACCTGGCCGGCCAGCTGGCGCTGCTGTCGCGCAGCGACAAGG
ACGAGGGCGGCAACCAGGTGCGCATGATGACCCTGCACGCTTCCAAGGGCCTGGAATTCC
CGTACGTGTTCATCGTCGGCTGCGAGGACGGCGTGCTGCCGCACCAGGTCAGCCTGGACG
AGGGCAACCTGCAGGAAGAACGGCGCCTGCTGTACGTGGGCATTACCCGCGCCAAGATCC
AGCTGTGGATGAGCTACAGCAAGCTGACGCGCAAGTTCGGCGAACATGTGCGGTTGAAGC
CAAGCCGGTTCTTCGAGGAGATCCCGGCCGAGGAGATCCAGCGCGACGGTGCCGACCCGG
TGGCCGATGCGGCGCGGAAGAAGGAGCGGGCGAGTGCCGGGTTGGCGGCGATCGAGGCGT
TGTTCGATTGACCGGGGCCGGACCCCTTCCCGATGGGAAGGGATCCGATCCCAGCTCACG
GCTCTACAATCGGTTTTCCATTGGAGGTCTGCGCGTGCATCCGATTGAAAGTGAACGCCT
GCGCCTGCGTGCGATCGAACCTGATCGCGATGCGGTGCCGATGCTGGCGCTGTTGAACGA
TCCGGGTTTCCTGCGCTTCATCGGCGACCGTGATGTGCGCAGTGAGGCGCAGGCGCGGGA
GTACATCGCGCTGCGGGTGCTGCACAGCTATGCGTTGAACGGGTTCGGCATGTATGCCAT
CGAGCGCTTGTCCGATGGTGCCTGGCTGGGCAACGCCGGGCTGGTGCGGCGTGATGGCCT
GCCGGGGCCAGATATCGGCTATGCGGTGCTTTCGGAATTTGCCGGGCAGGGCTATGCCGG
CGAGGCGGCGCGGGCAGTGTTCGCGCATGCACGCGGAGCGCTGGGCCTGCACGATCTGTA
TGGCATCACCGACCTGGACAACGTGGTGTCCGGAAAGATCCTGCTGGGCCTGGGCATGCA
GGAACGCGGGGTGATCCAGCTGCCGGGCGTGGACAGCCCGAGCCGGCTGTATGCCACGCC
GGGCGCGGCCGAGGTTTGATCATGGTGGGTGCCGACAGTTGGTCTGCACTGCATCGGCAG
GACATCCGGTAGTGCCGGCCGCTGGCCGGCAACCCGGGATAGCACTGGGGTCAGAGCCCG
CCTTGCGGGATCCGACCCCAGTAGATTGCTTCAGACGCGCAGTTCGGCCAGCTGTGCCTG
CAGCTCGGCCACGGCCGCTTCCAGCTGGGCCACGCGCTCGGCCAGGCCCGGGTCGGCCGC
ATCGCTGCTGCCGCTGCTGCTGGCGTACTTCGCCGCCAGCGCCGCGCCATCCACCTCGCC
GCACAGCAGGTGCATGTAGCGGTCTTCGCGCTGGCCACTGGCACGCGGCAGCACTACCAG
CAGGGCACGCTGCTGCAGGCGCTCGATGGCATGGCGGGCTTCGTCGGTGTCGGCGAAGCG
GTGCAGGCGCTCGCTGCGCGTGACCAGCTCGCCCAGCGTCTGTGGACCGCGCAGCAGCAG
CAGCGCCAGCAGCACGGTCTGCTGCCGGGTCAGGTCCAGCGCGGCCTGCAGGCGGTGTTC
GTAGCGATCGGCGCGCGAGGAGAAGTGCTGGCGGGCCAGGCCCAACGCCTCCAGCTGGCG
CAGCGCGTGCTGCACGCTACCAGCGTCCACGTTCATCACCGGCTCGCGCGCGGTCTTCTG
GTTGGCCGCCGATTGGGCGGCGTTGACCGTCAGCGGGTAGGTGTCCGGGGTGGTCGCCTC
CTTCTCCACCAGGCAGCCCAGCAGGCGGGCCTGCACGGCGTCGAGCAGGGGGACGTCAGG
GGTCTGGGCGGAATCGGTCATGGCGGCCTCCGGAAGGGCAACGGGTCAACCGCCAAGCAT
AGCCGTCCCGGGGCCGGCTTTGCCGGTAAAATGCGCCGGTATATCTGATTGCCGGTGAAT
CCATGCGTCGTCCCGTTTCCCTGTCCCTGACCCTGCTCGCCACTGCGGCGCTGGGCCTGT
CCGCCTGCAAGCGCGTGGAGGCGCCCGCCGCCGAAGCCGCGGCCCCGCAGGCGCCCGCTG
CCGCCGCCAAGGCCGACGGCGCGCTCGATGCCACCGCCAACGACAACCTCAACGCAGTGC
TGTGGATGCAGCGCGCGCAGGAGTACAGGGCGATCACCGAGCAGACCTACCGCGCCGCCG
CCGACCACCTGGATGCGGCGTTGAAGGAAGCCCACTGGGATGCGCTGGTGCCGGAAGAGC
GCGGCAACGACGCCAAGGGCCTGAAGCCGGCCGTGGTGCTGGACGTGGACGAGACCGTGC
TGGACAACTCGCCCTACCAGGCGCGCCTGGTGCGCGACGGCAAGGAATACGACGAACTGA
CCTGGGACCAGTGGGTAGCCGAAAAGAAGGCCAAGGCGATCCCGGGCGTGGTCGACTTCG
CCAAGGCCGCCAATGCCAAGGGCGTGACCCTGCTCTACATCTCCAACCGCGCCGTGCACC
TGAAGGACGCGACCCTGGCCAACCTGCGCGAGCAGGGCCTGCCGGTGGCCGACGACAGCG
TGTTCCTTGGCCTGGGCACGGTGGTGCCGGGCTGCGAGCAGGCCGGCAGCGAGAAGAACT
GCCGCCGCCGCCTGGCAGGGCAGAAGTACCGCGTGCTGATGCAGTTCGGCGACCAGCTGG
GTGACTTCGTCGAAGTGACCGCCAACACCAACGACGGCCGTGACGCGCTGCTGCAGCAGT
ACCACGACTGGTTCGGCGAGCGCTGGTGGATGCTGCCGAACCCGACCTACGGCGGCTTCG
AGCCGGCGCAGTTCAACAACGACTACAGCCAGTCGCGCCAGGCCCGCCACGACGCCAAGC
GCGCCGCCCTGGACTACGCCCCGTGAGCCGCGCACCGCTGCCGTTGCGCGCCGATGAGCG
CCTGATCTTCGCGCTGGACGTACCTGATCGCGTGCAGGCACTGGACTGGGTCGATCGCCT
TGGTGACAGCGTGGCGTTCTACAAGATCGGCATGGAACTGCTCGCCTCCGGCGAGTACTT
CCACGTGCTGGACGAGCTGGCCCGCCGCGACAAGCGCGTGTTCGTCGACCTGAAGTTCTT
CGACATCCCGGCGACCGCTGCAGCGGTGATCAAGCGCCTGTCGCAGTGGCCGGTCAGCTA
CGCCACCATCCATGGCTGGCACCCGGCGATGATGGAGGCCTGCGCGGCCGCCAACAGCAG
CGACATGCGCCTGCTGGCGGTGACCGTGCTGACCTCGATGGGGCGCGCCGATCTGGCGCA
GATGGGCGTCGACCGCGAGCCGGTGGACGTGGTGGTCGAACGCGCGTTGGCCGCCCAGGC
AGCGGGCGTCGATGGCGTGATCGCCTCGGGCCAGGAGGCTGCACCGATCCGTGCCGCGAC
CGGTAGCGGGTTCTCGATCGTCTGTCCGGGCATCCGTCCCGGTGGTCCGGTCGGCGATGA
CCAGAAGCGCACCGTTGGCGTGGCCCAGGCCTTCGCCGATGGCGCCGACGCCATCGTGGT
CGGACGCCCGATCCGCCTGGCGGCTGATCCGCAGGCCGCTGCGCGGGCAATCCAGCAGGA
AATCGCGTCGGCTCTGGCTGCACGCTGAGCCCACCGCTGACGCCGGTCACGCCGGCACCA
CGAACGCCATTCCGATCCATGCGGGATGGCGTTCGCAATTGTTGGCCTGCGACTGTCGCA
GGCAGCGCATTGCACCGAAACTGTGCGCGCGTTCGCGCTGCAGGCTTCATCCCTGCTTCC
CAATCGATGCACCGGCACGGACCGCGGCCGCGCCGGTTCCAACCATTGATAGAGGAGTAC
AGGGATATGTATCGCAGCACCTCTTTGTTCATCGGCCTGTTGTTGGCCGCGTCCGCCGTA
CCCGCCTTCGCTGCGCCACAGGTGCGCGAAGCACCGCGCATCATCGGCGGTGAAGCAGCG
CCGGCTGGCGAGTACCCGTTCATGGTCAGCATCCAGGGCATCTTCGACGGCGATTCGGAT
CATGACCGCCACTTCTGCGGGGGCACCCTCATCTCGCCTTCGTGGGTGCTGACCGCCGCG
CACTGCATGCAGGGGGAAGCGCCGGGCGGCATCGCCATCGTCGGCAACGCGGCGGCCCTG
TCGACCGAAGCCTCGCCCCGCGCCTCCAACGTCAAGGCGATCCACGTCCATCCGGCATTC
AACAGCGGCAACTCGCTGGAGCACGACGTGGCCCTGATCCAGCTCAACGCCCCCCTGGAC
GGTGCACAGCCGGTGGCGCTGCGGCTGCGGCCCGACGCCAGTTATCTCAAGCCGGGCCGC
GAATTCACCGTGATCGGCTGGGGCGACACCGACATCGGCGATGGCCGGGTCTACCCGACC
CAGCTGCAGACCGTGCAGGTGCCGTTCGTGGCATTCGATGAATGCCAGCAGGCCTACGGC
GGGGAACTGTCGCGCGGCAAGGTGATCTGCGCCGGCCGCGAGGGCATCGACAGCTGCCAG
GGGGACTCCGGCGGGCCGCTGCTGCTGCGCCTGCGTGAGGGCTGGACCCAGTTCGGCATC
GTCAGCTGGGGCGAGGGCTGCGCGCTGGCCGGCTATCCGGGGATTTATGCCCGAATCGCC
GAAAAACACGCCGTAGATTTCATTGAATCCGTCTGGCAGCACGATTGATTCAATAAAATC
AAATACATACATGGCATTACGTGAAGTGTTGCCTTAACTTGAAGGGCAGCGTAGGATCGC
CGCCATCCGGTCCTCGGACCGGACATGTGCCACAACACTGTCCTCCGGCCCCGTGCCGGT
TTGAAGAGCCTGTGATCCCCGTGATCCGGGCTCTTTTTTTATCCCGCTGGTGGTTCTGGG
GTCAGATCCCTTCTGCCTGCCGGCAGAAGGGATCTGACCCCCTTGGTTGGAAACGTGACC
GCCCGGCTTGCCGCTGTCACGTCGCAGGCCGCAAGATGCGGGCCGGTCCGGGGAGTCCGA
GTGCATGAGCGTGGCGGTGCGAGGAAGGTCTGCGCGTGGATGGGGGCTGGCGGCGATGCT
GCTGCTGGCCGTTGCGGCATGCCGCGAGTCTGTGAACGATCCGGCCAGGCCAGCGGCCGA
GCCGGTGGCTGCGGTGCAGGCGATGGCGTTGCGCCTGGCCGAAGATGATCTGGTCGGCTA
CGCAAAGCTGTCGGTACCGCCAGGCCAGTATCAGCGGCTGCAGCAGGCCTGGGCGGAGGG
ACACAGCCAGTGGCCGCTGACCGAGCTGCCGCTGGGGGACCAGCTGCTGCCGATGCTGGC
CGCGCTGCGCAAGCCCGATGCCAGCACCGAACTGCAGCGCAGCTTCGACCGCCAGCTGGC
CGGCCAGGCCAGCGCCGTGCGCCAGGCCGCGCAGTCGATGGGCAATTTCGGGGTGCAGTA
CCTGCGCCATCAGAAGGGCTACACGCCCGGCCAGCAGGCCCATTACATCGCCCTGGTCGA
AACCCTTGCCGTTTGGGCGCAGGGCGCGCCGATCAGTGACCGCGCCCGTGCACGCAGCAC
CATCGCCGCGCTGGTCGGCGCGGCCGGCAAGGTCGGCTTCGATGACGAGGCTGGCCTGCA
GGCGGCTGGCATGGAGGGCAGCCTGCAGCAGCTGGCGCCGTTCATCCACACCCTCAAGGC
GGTGCTTGGCAGCTACGGGCTGGGCGTGGATGACGCGCTTCGCAGCGTGCGGGGCGAGCT
GCTCTCGGTGGAAGGCGACAATGCGCTGGTACGCCTGCACTACGACCTGGCCGGCCGCGA
GATGAGCCTGCAGCTGCCACTGAGCCGGCGCGAGGGCCACTGGTACCTGACCCGTACCCT
GGCCGACACCGACGCGCTGCTGCGCAAGGCCGACGCGGCCCGCGCGGCCGCGTCGCCGGC
AGCCGCTGAAGCCCCCGCCGAAGGTGGGGAAGCGGCAACGCCGCCGCCTAAGCCATAATG
GCGCCGATGTCGAAACAGAACCCGCTGCCGTTCCCCGGCGAAGAATCCCAGTCGACGCCC
GCCGATACGGTGCCGGCGTCCCCCTCGACCGGTACCGGCCCGAACCCGGTACCGCCGCCC
GCGCACGCGCGTCCGGCCGGCCGCCGCCCGCTGTGGGCTCGCCTGCTCGGCCGTCTGGTC
GAGCCGTGGCTGTCGCTGAAGATCGAACCGGAAGACCCGGGCCAGTACAACGATGGCCGC
CCGGTCATGTACGTGCTGGAAGACTACGGCCTGTCCAACGCGCTGATCCTGGACAAGGCC
TGCCGCCAGGCCGGCCTGCCGTCGCCGCTGGTGCCGCTGGCCGGTGACCCGACCGGCCGC
AAGCGCGCCTACCTGGCGCTGTCGCGGCGCAGCTCCAGCAACTCGCTGATTCCCGAGCAG
CGCGGCGCCAAGACCCACTCCGACTCGCTGGCCAAGGTCCTGCAGGCGCACCGCGTGCGC
GATGACCTGGACGTGCACCTGGTGCCGGTGTCGATCTTCGTCGGCCGCGCCCCGGACAAG
CAGAGCGGTTGGTTCGCGGTGCTGTTCTCGGAAAACTGGGCACTGGTCGGCCGCTTCCGT
CGCCTGCTGGCGGTGCTGCTCAACGGCCGCAGCACCATCGTCCGCTTCGCCCCGCCGATC
TCCCTGCGCAACACCGTGGATGAAGGCCTGGAGCCGGAGCGCACGGTGCGCAAGCTGCAG
CGCGTGCTGCGTACGCACTTCCGACGCATCCGTGAATCGGTGATCGGCCCCGACCTGTCG
ACCCGGCGCCTGCTGGTGGACCAGGTGCTGGCCGCCGAGCCGGTACGCGAAGCGATCGCC
GCACAGGCCAAGCGCGACAACTCAAAGCCGGCCGATGCCTGGAAGAAGGCACACGCCTAC
GCCTGGGAAATCGCTGCGGACTATTCCAGCCCGGTAGTGCGCTCGGCCAGCTTCATGCTC
AGCCACGTGTGGAACCGCATCTATGCGGGCGTGCTGGTGCACCACCTGGACAAGTTCAAG
GCCGCCGCGCCGGGGCACGAAGTGGTCTACGTGCCCAGCCACCGCAGCCACATGGACTAC
CTGCTGCTGTCCTACCTGCTGTACGACCGTGGCATCGTGCCGCCGCACATCGTGGCCGGC
ATCAACCTGAACCTGCCGGTGGTCGGCACCCTGCTGCGCAAGGGCGGTGCATTCTTCATC
CGCCGCTCGATCCGTGGCAACGCGCTGTACTCGGCGGTGCTCAGCGAATACGTCGCGCAG
CTGGTGGCCGGCGGCTACTCGCTGGAGTACTTCGTCGAAGGCGGCCGCTCGCGTACCGGC
CGGCTGCTGCAGCCCAAGGGCGGCATGATCTCGATGACGCTGCGCGCGTTCCTGCGCCAG
CCGCGCAAGCCGGTGCTGTTCCAGCCCATCTACATCGGCTACGAGAAGCTGATGGAAGGC
GGCAGCTACCTGGACGAACTGTCCGGCCGGCCGAAGGAAAAGGAATCGATCTGGTCGCTG
CTGTGGGGCATCCCCAAGGTGCTCAAGCAGAACTATGGCCAGGTGGTGGTGAACTTCGGC
GAGCCGATCGCGCTGAACGACGTGCTGGCCGAGAAGGCGCCGGAGTGGAAGGGCGAGGCG
GTGTCCGAGGACGAAAAGCCTGCCTGGCTGTCGACCACGGTGGACACGCTGGCCGAACGC
ATCCAGGTGCGCATCAATGGCGCCGCCGACGTCAACCCGATCAACCTGCTGGCGCTGGCC
CTGCTGTCCACGCCGAAGCACGCGATGGGCGAGGCCGACCTGATCGCGCAGATCGAACTG
TGCAAGACCCTGCTGGTCGAGATGCCGTACTCGGACCGGGTGACGGTGACGCCGCACTCG
CCGGAGCGGATCATCGCCCACGCCGAGGAAATCAACGTCCTCACCCGCATCAAGCACCCG
CTGGGCGATGTGCTCAGCGTCAGTGGCGACACCGCAGTGCTGCTGAGCTACTTCCGCAAC
AACGTGGTGCACCTGTTCACCGCCTCGTCGTGGGTGGCCTGCTGCTTCCAGAACAACCGC
CGCATGAGCCGCACCGGCCTGGTCCAGCTGGGCCGTACGGTGTACCCGTTCCTCCAGGCC
GAGCTGTTCCTGCCGTGGAGCGAGGACGAGTTCGCCCAGCGCATCGACCGGACCATCGAT
GTGTTCGTGCGCGAGGGCCTGCTGCAGAACGTCAACGATGACGACGGCGGCATCCTGGCG
CGCAACACCGGGCAGACCGACGAGGTGTTCCGCCTGCGCGCGATCGGCCATTCGCTGCAG
CAGGCGTTCGAGCGCTATTACATTGCCATCTCGGTGCTGGTGAAGAACGGCCCCGGCGTG
CTCGGCGCTGCCGAGCTGGAAAGCCTGTGCCAGCAGGCCGCGCAGCGGCTGAGCCTGCTC
TATGCGCCGGCCGCGCCGGAGTTCTTCGACAAGTCCCTGTTCCGTGGCTTCATCCAGAAG
CTGCGCGAACTGCGCCTGGTGTGGCCGGACGAGAACAGCAAGCTGCTGTTCGACGAGCGC
CTGGATGCCTGGGCCAAGGATGCCAAGTTCATCCTGGGCCGTGAGCTGCGCCACACCATC
GAACGGGTCAGCCCGGAAGCGGCCCGCCCGGACGAGCCTGCGCCGCAGGATTGAAGGCAG
CGCCGGGTCCTGCCCGGCGAACGACATGCCAACCAAGGTTGGCATCTACCGGGGCGAAGC
AGTAGGTCCACGCCATGCGTGGATGGGCCACCGCTCAGGCCGGCTCGTCGGGAATCTGCA
GGCTTTCCAGCCTGGCGATGCAGTCCTTCAGCTGCAGCTTGCGCCGCTTCAGGCGCTTGG
ACTCCAGCTCGTCCTCGCCGTTGGCGGCCATGCGGGTGATCTGTTCATCCAGCAGGCGGT
GCTCGGCGCGCAGGGCGACGAGGCGCTCGACGATCTCGGCGGGGCTGTAGGTGTCCACAG
CCTCCGAGCATACACAGCGATGATGACCGCCGGGAGAGGGGAATCCCGATCCCCGGCCGG
GGCGGCTCCGAGCCGTTAGAATGGAACCCATGAGTGCCGTGATTTCCCTTCCCGATCCCC
CACCGCGCGCCGCCCGCGATCCGCGCGTGGCCGAGCGCGAGCAGCACAAGCTGGCCAAGC
GCCTGCGCCGCCAGGTCGGCGAGGCGATTGCCGACTTCGGCATGATCGAGGCCGGCGACA
AGGTCATGGTGTGCCTGTCCGGCGGCAAGGACAGCTACACCCTGCTGGACGTGCTGCTGC
AGCTGCAGAAGAAGGCGCCGGTGCCGTTCGAGCTGGTGGCGGTGAACCTGGACCAGAAGC
AGCCGGACTTCCCCGAGCACGTGCTGCCGGAATACCTGGCAGGCCTGGGCGTGCCGTACC
ACATCATCGAGCAGGACACCTATTCGGTGGTCAGCCGGGTCATCCCGGAAGGCAAGACCA
TGTGTTCGCTGTGCTCGCGCCTGCGTCGTGGCGCGCTGTACAACTACGCCGAGACCCATG
GCTTCACCAAGATCGCGCTGGGCCACCACCGCGACGACATGGTGGCCACGTTCTTCATGA
ACCTGTTCCACCACGCCAAGCTGTCGGGCATGCCGCCGAAGCTGCGCAGCGACGACGGCA
GGCACGTGGTGATCCGGCCGCTGGCCTACGTGCGCGAGAGTGACATCGTCGAGTACGCGC
AGGCACGCCGGTTCCCGATCATTCCCTGCAACCTGTGCGGCAGCCAGGAGAACCTGCAGC
GCCGCCAGGTCGGCCTGATGCTGAAGCAATGGGAAAAGGACCACCCGGGCCGCATCGAGC
AGATCGCGCGCGCCATGGGTGAAGTCCGGCCCTCGCAGCTGGCCGACACCACCCTGTTCG
ACTTCATGGCGCTGGGCCGTCGCGACGACGCGCCGCTGCCCGACGCCCATGCCTGGCTGG
CCGGCTCCCCGGCCGACGCCGACGCAGATCCCGAGACGCCCACCGTTTAAGGTCGGGCGC
CCTTCCTCTTCGCCATCCGGAATTCCATGTTCTTTCGCAACCTGACGTTCTTCCGTTTCC
CGACCACCACCGATTTTTCCGAAGTCGACACCCTGCTGCCGCACGCCCTGCTGAAGCCGG
TCGGCGCGCTGGAAATGAATTCGCGCGGCTTCATCTCGCCGTTCGGCCGCGAGGAGAAGG
AACTGCTCTCCCACCGCATCGCCGAACACCTGTGGCTGACCGTGGGCGGCGAGGACAAGA
TCCTGCCGGCGGCGGTGGTCAACGACCTGCTCGAGCGCAAGCTGGAGGAGATCGAGGAGA
AGGAAGGCCGCCGCCCGGGTGGCCGCGAGCGCAAGCGGATGAAGGACGACCTGCTGCATG
AACTGCTGCCGCGCGCCTTCGTGAAGTCCTCGCGCAATGATGCCTTCATCGACCTGCAGC
ACGGCTACGTGGCGGTGGATACCTCCAGCCGCAAGACCGGCGAGTACTTCATGTCCGACA
TCCGCGGCCTGCTCGGCAGCTTCCCGGCGATGCCGCTGAACGCCGAAGTCGCACCGCGTT
CGATCCTGACCGGCTGGATCGCCGGCGAGCCGCTGCCGACCGGGCTGAGCCTGGGCGAAG
AGTGCGAGATGAAGGATCCGGTGGAAGGCGGCGCCGTGGTCAAGTGCCAGCACCAGGAAC
TGCGCTGCGACGAGATCGACAAGCACCTGGACGCCGGCAAGCAGGTGACCAAGCTGGCGC
TGATCTTCGAGGACAACCTGTCCTTCGTGATCGGCGACGACCTGATCGTGCGCAAGCTGA
AGTTCCTCGACGGCGCACTGGACCAGCTGGAGCATGCCGACGAAGACGGCCGCCGCGCCG
AGTTCGACGCCCGCTTCGCCCTGCAGAGCGCCGAGATCCGCCGCCTGTTCCTGTTGCTGG
AAGAAGCGTTCAAGCTCAGCAAGGCTGACTGAACAGGCACCCTGTGGGCCGCCGGTCATC
CGGCGGCCCGAAGCAGCGCTATGCTGGGCGCATGAGCCGTCTGCTGCGCCGCCTGATCAG
CCCGACCCCGCCCGCTACCGTGCAGCGCGACACCGTTCGCCTGCGCCTGGAGGATGCCGA
GATCGAGGTGCTGCGCGTGCGCGATCCGCGCGCGCGCCGGATCAAGCTGAGCGTGGACGA
GCGCGGCGCACGGTTGACGCTGCCGCCGCGGGCCAGCCTGGTGATGGGCGAGCGATTCCT
GGAACAGCACCGCGACTGGTTGGCGCTGCAGCTGCGCCAGTACCAGAGCCAGGGCCTGCC
CGCCCCGTTGCAGCCGGGCGAGGGCGGCGTGCTGCCACTGCGCGGCGACCTGTTGCCGCT
GCGCTGGCAGGAAGGCCGCTATGCGCGGCTGGAGATCGACGAACACGGCGCCTGCGTGCA
GTGGCCGACCCGTGCCGGCGATGCCACCCTGCGCCGCCTGCTGCGCGAGTTCTACGAAGC
ACAGACCCGCGCCGATGTCGGCCGCTGGCTGCCGAAGTACCTGCCCACCCTGCCACGTGC
ACCCAGCCGCCTGCGGCTGAAGGTGATGTCTTCGCAGTGGGGCTCGCTGGCGCCGGACGG
CAGCATGGCACTGGACCTGGCACTGGTGCTGGGGCGCCCTGAAGCATTCGAGTATGTGCT
GGTGCACGAACTCTGCCACCTGATCCAGCCGAATCATTCGCCCGCGTTCTGGCACGAAGT
GGAACAACGTTTCCCCGCGTGGCGCGAGCAGCGCGACTACTTCCAGCTGGAAGGGCGCAG
GCTGAAGGCGATGCTTCGCCAGCTGCTGTAGAGCTGAGCCGATGCTCGGCTGACGCGCGT
GGCGCGGATATCCAGCCCTCGCGATCGACAGCAGCCGAGCATGGCTCGGCTCTACAAAAG
CGCGCGCAGCGCGCGACCCGCTCCTGCTCTTCCTTCTTTCTTCCGTGATGGGCACACAGG
AAACTGTCCGTGGCCGGGCGGGGTGGGTTGCGCAGGGGCGTGAGCCGCATGGATGCGGCG
ACCGAGCTTGCAAGGACGTACTTGCAGCGACCCCTGCGCAATCCACCCCGCCCGGCAGAG
CACGGCTTCTGATTTGAACGACCCACCACGAGGGGCTCAGCCGTTGGCCGAAACCCTCAC
CCCGCCCGCAACGCCGCCGCTGCCGCCCAGCGTGCCGCCACCCGCGGCGCCGTGATGCAC
ACCGCCTGGTCGGTCACCGTCGTCACCGCGCGCTCCAGCAGCTGGATATCGGCCTCGTGC
TGGCGTGCCACATGCGGGTCCTCGAAGAAGATCGCGCGCTGGCAGCGCCCCTCCAGCACC
CGGTCGGCAATCTGTGCATCGCCGCCCATCGGGCCACTCTGGTAACGCGTCACCCACGGC
GTATCGCTGGGCCAACCCCGGCTCCAGGCCAGCTCGTTCAAGCGCTGCCCGGTGGTGCCC
GTCGCAACGCGTTGGCCAAACCGGGCCAGCACATCGAAGTGCTCGTCAGCGAAGGCCAGC
ATCGCCGGCTTCATCGCATCATGCGCGATCAGCGCCAGCGTCTGCCCCTGGAAGGCATGC
AGGTCGTCGGCACCGGTGTCGGCAGCCAGCCCGGCGTGGATGCGCTCCACCTCGATCCAG
TCGCGTGCAGTGGCCACGGTTGAAATGAACGGCTTGCCGTGGATCACGCACTGCCGCTTG
AGCGCGGTTGCTTCCGGAAACACCGAGGACGGATCGACCGGGTCGATCAGGTAGATCGCA
CCGTCCAGTGTCCGCTCCGGCCCCATGCCGACCACTTCGGCCACCAGCTTCATCAGGCCT
CCCTCGCGCCCGTAGGGATACCGGTGCAGGCCGCCGTAGCCGGCCAGGAATCCCTGCCGT
TCGATCGCATCGTGGGTGCGCCCGACCGCGTGCAGTGACACCCCCAGTTCGCGCAGGCCT
GCCTCGCTGGCACGCAGCCAGCGGAACAGCGCCGCGCGCGCATCGTGGTGATGGAGACGG
TTGGCAGCCAGGCCGATACGCATCGAGCGCTCCGTAGGACGGGTAGAAGCGGCAGTGTAT
GTCGGCATTCGCCGATGCGGATGCTTTTCCAATTTTTCTCATTGTCGCGGAAGCCTGCCT
CGCTAGCGTGGCTGGCAGCGGTACCGCTGCGCGGCCGTGGTTCCTGCCCGCGAAATGAGG
ACGTCTACCGTGAATGTCGCCGGCCGCCGCGCCGTCGCCGCCGTCATGGCATCGCTGTTG
CTGCCCGGCATCGCCGCTGCATCCGGTTGTACGGGCCCCCTGCAGGTGGCATGGCGCTCC
GACCGGCCGCCCCTGTCATACAGCCAGCAGGGCGAGGTTGCGGGACTGGCCGCGGATTAC
CTGCCGCTGCTGGGCATGCAGGCGGCGCAGCATGCGAAGCCGTTGCCTGCGACGGTACTT
ACCGAGGGAGCACTGCCGGCCGGCACCCAGGTGCTGCTGGGCTGGCCGCGCGCACAGCTG
CCGACAGGCTGGGTGGCCAGCAGGGCCTACCTGGAGGTGCCGCAGGTGATCGTGCGGCGC
GAGGGCGCCGCTGCGGTGCTGGGGCTGGAGGGCCTGCGTGGCCGCAGCGTGGCCAGCCCG
GACCGGCTGCCGCTGGAGCCATTGCTGGCCGAGCAGGCCCCGGGGGCGCAGCTGCTGGCC
CCTGCGCCGCTGGACCACGCGCTGTCACTGCTGCGTGCCGGGCTGGTCGACGCCGTGGTC
GCCAATCTCGCTGAACTGGAGGCCGCGCTCCGCGCGGAGCCAGGCGATGCTGTGGTGATC
GCGGCACCCGCGGGCTTCGGCGATGCACTGGTACTCGCGGCCGTGCCGGCCTGTGCCGAG
GTGGTCGCTGCTTTCGACCAGCGGCTCCTGCAGGAGAGCGATGCACGTCGCGCGTCGAGC
CGCAGCGCCTGGCTGCCGGACCGGCCACGCGCGCGGCTCACCGGTTCGGCGCTGCGCTGG
CTGGTGCCGGCGTCGCTGATCCTGCTCGCGCTCGTGCTGCTGCATGCCTTCGGCTACTGG
CGCGTGCATCGCGAGAGCGTGCGCCGCCGCGTGCTGGAGCAGCGGTTGCACGACGTCACC
GCGAACCTGCCGGCGGTGGTCTACCAGGCCCGCCGTTCGGCAACCGGCCACTACAGCCTG
GCGCAGATCGCCGGTGACGTGCAGGCGTTGTTCGGCGTAAGCGTGGAGACTGCGCGGATC
GACCATCTGCAACTGCTGGCCGCGGTGCATGCCGACGACCGCAGCCGGGTGATGGCGTGC
ATCGAAGCGGCCGCGCTGGTGCGCGGTCCCATCGACGTTACGTTCCGCACCCGGTCGGCG
CAGGGCTGGCGCTGGGTCCGCTCACAGGGACGACCGCTGCAGTGCGATGACAGCAGCGTG
GAGTGGAGCGGCTACTGGTTGGATGTCAGTGAAGCACAGGCGCGTGCAGTAGCGCTGGCC
GAGGCACGCCGCGCGGCCGAGCAGGCGGCGCTGGCCAAGAGCCATTTCCTGGCGACCATG
AGCCACCAGATCCGCACGCCGATGAGTACCCTGCTGGGCATGCTGGAGCGATTGGCTGCC
AGTGACCTGGATGCGGGCCAGCGGCAGGTGCTGACCACCGTGGGTGATGCCGCGCAGATG
CTGCGACAGATCCTGGACGATGTGCTGCACAGCCAGCGCCTGCAGCCAGCGCCACTGCAG
CTGCGGCCGACCGATCTTGCGGCGCTGGTGCGCGCGGTGCAGCAGCTGTTGATGCCCGTC
GCGGCCAGCCGCGGCCTGCACCTGCACAGCGAGATCGACCCCATGCTGCAGCAGTGGTCG
CTGGCCGATGGGCTGCGCCTGCGCCAGGTCCTGTTCAACCTGGCCGGTAATGCACTCAAG
TTCACTCTGCAGGGAAGCGTGGTGCTGCAGGCCCATGTGCTGCAGCAGCGCGATGGCGGG
CAGCGGTTGCGCCTGCAGGTGACCGATACGGGCGTGGGCATCAGCATGGAGCGGCAACAG
GCGGTATTCGCTGCCTACGAGCAGGCCGAGACCTCGACCACGCGCCGCTTTGGTGGCAGT
GGGCTGGGCCTGTCGATCTGCCGCGAGCTGGCGGCATCGATGGGGGGCCAGCTGCACCTG
CGCAGCGCGCCGGGCAAGGGAACCACCGTATGGCTGGAACTGGTGCTGGCGGCCTCTGCG
GCACCGACGGTGGTACCGGTGCTCACGACGGCCGTGCAACGGCCGCTGCCGCCGGCGCGG
GCACTGGTTGTTGAAGACCATCCGACCAACCTGCAGTTGCTGGTACAGCGCCTGCGCGAG
CTGGGGCTGCAGGTACACGCCTGCGACGACGGCCAGCAGGCATGGGAGGCCTGGCAGGCG
CAGCCCTTTGATCTGGTCATCACCGACTGCCATATGCCGCACATGGACGGCTTCGCGCTG
GCACGGGCGATCCGTGGCGATACCTGTGCCATCCGTGCGCAGGTGCCGATCGTCGCGCTG
ACTGCCAGTGTGCTGGAACGCACACGCGAGGCCTGCCGTGATGCGGGCATCAACCATTTC
CTGGCCAAGCCGGTGGCGCCGTGCGAACTGCGCGCGCTGCTGGAGGAGCTGCTGTTGCCG
GACTCAGTGCGCCAGTAGGCGGACGATGCTGGCAGCGGCATCGCGGCCTTCGGCCACGGC
GGTCACCACCAGGTCTGCACCGCGTACCGCGTCGCCACCGGCGAACAGGCGTGGATGCGC
GGTCTGGAACGGCAGGCGGTCCTTGCCCCCGGCGACGATGCGGCCGTTGGGCTGGCCTTC
CACCCCCAGGTCCGCCAGCCACGCCGGCACGCTCGGCGAGAAGCCGAAGGCGATGATCAC
CACGTCCGCTTCCAGCAGGGATTCACTGCCTTCGATCGGCACGGCGTTCTGGCGGCCATT
GGCATCGGGTTCGCCCAGCCGGGTTTCGACCACGGTCACGCCGATCACTTCATCGTCGGC
GCCGGCTTCGATCGACAGCGGTTGGCGGTTGAACAGGAAGCGCACGCCCTCTTCGCGCGC
ATTGGCCACTTCGCGAGCGCTGCCGGGCATGTTGGCTTCGTCGCGCCGGTAGGCGCAGGT
GACCTTGGCCGCGCCGAGGCGCACCGCGCTGCGCACGCAGTCCATGCCGGTATCGCCACC
ACCGAGCACCACCACCCGCTTGCCGTTGAGGTCGGGCAGGGCGATGGTGTCTTCCCAGCC
GGCAATCGGCCGGCCCTTCGGGTCATCGCCGCCGACGATGCGGCTGTTCTGCACCAGGAA
CGGCAGCGCCGGCAGCACGCCCTTCAGGTCCTGGCCGTCGAGGCCACCATCGGTGTAGCG
GTAGGCGCCGGTACCGATGAACACCGCATCGTGGGTGTCCAGCAGCTGCTGCACGCTGAG
GTCGCGGCCGATCTCCACGCCGAGGCGGAACTGCACGCCCATGCCCTCCAACACGTCGCG
GCGCCGGTGGATCACGTCCTTGTCCAGCTTGAAGCTGGGAATGCCGAACTGCAGCAGGCC
GCCGATCTGCTCGTAGCGGTCATAGACCACCGCGGCAATGCCGGCGCGGGCCAGGCGGTC
GGCGCAGGCCAGGCCCGCGGGACCGGCCCCGATCACCGCCACGCTGCGGCCGGTCGGCTG
CACCGCGCCCAGGTCAGGGCGCCAGCCGCTGGCCAGCGCGGTATCGACGATGTACTTCTC
CACCGCACCGATGGTGACCGCACCGAACTCTTCCAGCGTGCAGCTGCCCTCGCACAGGCG
ATCCTGCGGGCAGACCCGGCCGCACACCTCTGGGAGCGGGTTGGTGCTGTGGCACAGCGT
GGCGGCTTCGTGGATGCGGTTCTCCTGCACCAGCTGCAGCCACTGCGGAATGGCGTTGTG
CACCGGGCACTTCCAGCTGCAGTACGGGTTGCCGCAGTCCAGGCAGCGGCCCGCCTGGTA
CTGGGCGTCCTCCTTGCCGAACTTTCCGTACAGCTCGCCCCAGTCGCCGGACGTGCGCAG
TTCCACCGGGATGCGCTGCGGCATGGTGCGGGGCAGGTCGAGGAACTGGAAGGCGTGCTT
GCGGCTCATGGCGGGCTCTGGAATGCGGGAGGGAACGTTGCCGGCCAGCGGCCGGCACTA
CCGGAAAACATCACGCGGCGCGTCGCAGGGTTTCGGTCAGCGACTCGATGCTGGCGGCCT
TGGGTTTGACCAGCCAGAACTTGCCGATGTAATCGCGGAACTCGTCCAGGATCTGTTGTG
CCCAGATGCTGCCGGTCAGCTCGCGATGGCGGCCGATCAGGCGGTGCAGGTGCTGGCGGT
AGTTCTCGAAGCCTTCGGCGGACACGCGATGGATGTCGATCAGCTCGTGGTTGTAGCGGT
CGACGAAATCACGGTCCACGTCCAGTACGTAGGCCAGGCCGCCGGTGAAGCCGGCGCCGA
AGTTCAGCCCGACCTTGCCCAGCACCAGCACCACGCCATCGGTCATGTACTCGCAGCAGT
GGTCACCGGCACCTTCGACCACGGCCAGTGCGCCGGAATTGCGCACCGCGAAGCGCTCGC
CGGCGCGGCCGGCAGCGAACAGCTCACCGCCGGTGGCACCGTAAAGGCAGGTGTTGCCGA
TGATGGCGGTGCTGCGTGCCTCGAAGCGCGCGCCACGCGGCGGCCGCACCACCAGCCGGC
CGCCAGCCATGCCCTTGCCGACGTAATCGTTGGCTTCGCCTTCCACTTCCAGGTGCAGGC
CACCGACATTGAAGGCGCCGAAGCTCTGCCCGGCGCTGCCACGGAAGCGCAGTTCCAGCG
GTGCCTCGGCCATGCCCTGGTTGCCGTGCGCGCGTGCCACCGCACCCGCCAGGCGGGTAC
CGATGCTGCGGTCGGTGTTGTGGATCAGGAAGCGATGCTCGCCGCCGCGCTTGTGCTCGA
TGGCCGGGGCCAGCAGGCCATCCATCTGCGTGGCCAGGCTGTCCGGCGATTCGTACAGGC
GCTGCGCGGCGCAGTGGCTGCCCTCGTAGCGGCTGTCGGCCAGCAGGCGCGACAGGTCCA
CGCGCACGCCGTCGCGCGGCGCGGATTCGATCTGGCGCAGCAGGTCGGTACGGCCGACGA
TCTCTTCCAGCGAACGCGCGCCCAGGTAGGACAGCCAGCCACGCACTTCCTCGGCCAGCA
GCCGGAAGAAGTTCTCCACGCGCTCGGGCTGCCCGGTGAAGTGGTTCTCGCGCAGGCGCT
CGTCCTGGGTGGCCACGCCGGTGGCACAGTTGTTGAGGTGGCAGATGCGCAGGTACTTGC
AGCCCAGCACGATCATCGGCGCGGTGCCGAAGCCGAAGCTGTCGGCGCCCAGCAATGCGG
CCTTGACCACGTCCAGCCCGGTCTTCAGGCCGCCATCGGTCTGCAGCAGGGTACGGCCGC
GCAGGTCGTTGGCGAGCAGCGCCTGGTGCGCCTCGGCCACGCCCAGCTCCCACGGCACGC
CGGCATAGCGGATCGAGCTGACCGGCGAGGCACCGGTGCCGCCATCATGGCCGGAGATGG
TGATCAGGTCCGCACCGGCCTTGACCACGCCCGCCGCAATCGTTCCGACGCCGGCATGGC
TGACCAGCTTCACCGACACCAGCGCGGTCGGGTTGACCTGCTTGAGGTCGTAGATCAGCT
GCGCCAGGTCCTCGATCGAATAGATGTCGTGATGCGGCGGCGGCGAAATCAGACCGATGC
CCGGGCGCGCATAGCGCAGCCGCGCGATCAGTTCGTTGACCTTGTGCCCGGGCAGCTGGC
CACCCTCGCCGGGCTTGGCACCCTGCGCGACCTTGATCTGCAGCACCTCGGCATTGACCA
GGTACTCGGCGGTCACGCCGAAGCGCCCGGAGGCCACCTGCTTGATCTTGCTGCGCCTGG
CGGTGCCATAGCGTGCGGGGTCTTCACCGCCTTCGCCGGAATTGCTGCGGCCCCCCAGGC
GATTCATCGCAATCGCCAGCGCTTCATGCGCTTCCGGTGACAGGGCACCGAGGCTGATCG
CCGCGGTATCGAAGCGCGGGAACAGTTCGCTGGCCGGGGCCACTTCATCGAGCGGTGCGG
GCGTGGCGGCAGGGACCAGTTCCAGCAGGTCACGCAGTGCCGAGGGCGGGCGCGCATGCA
CCGCATCGCAGTACTGCTGCCAGGCACGCGGATCGCCGCTGCGCGCCGCGCGCTGCAGGG
TGGTGACCACGTCCGGGTTGTACATGTGGTACTCGCCGCCGTGCACGTACTTCAGCAGGC
CGCCGACATCCACGTCCTGCTGCGCGTCCCACGCCTGCGCGCACAGCTCGCGCGCGTCGG
CATCCAGGCGCGCGAAACCCGCGCCACCGATGCGCGAAGCGGTATCCGGGAAGCACAGAT
CGACGACCTCCGGTTCCAGGCCGATGATCTCGAACAGCTGCGCGCCGCGGTAGCTGGCCA
CGGTACAGATGCCCATCTTCGAGATGATCTTCGACAGCCCCTTGTAGACGCCCTTGCGGT
AGCGGCGGCCGATCTGCGACTGCTCACCGCCCTTGCTGAGCTTGAGGATGCCGCGACGGC
CCAGGTCGAACAGGGTCTGGTAGGCCAGGTACGGATACACCGCCGTGGCGCCGAAGCCGA
GCAGGCAGGCCATGTGGTGCGGGTCGCGCGCGGTGCCGGTCTCGACGATGAGATTCACGT
CGCAGCGCAGGCCCAGCCGCGAGAGGTGGTGGTGGATGGCGCTGGTGGCCAGCAGCGCAT
GCACCATCGGCCGCCCGGCCACCGGGTAGCGGTCGGACAGCAGCAGCATCACCATGCCGT
CGCGCGCGGCCTGTTCGGCCTCGGCGCAGATGCGCTCGATGCCGGCACGCAGACCCTCGT
CTTCGCTGTAGGACAGGTCGAGCAGGCGGTTGGCCTGCACGTACTGCTCCATCTTCAGCA
GCTGGCGCAGCTTGCGCTGGCTGAGCACCGGCGAATTGAGGATGACGTGGTTCACCGTCT
CCGGACCGGCATGGAAGATGTTGGTCTCCTTGCCGAGCTGGGTGGACAGGGACATCGCGC
AGTCTTCGCGCAGCGGATCGATCGGCGGGTTGGTGACCTGCGCGAAGGCCTGGCGGAAAT
AGTCGTACAGCGGGCGGCTGCGCTGGCTCAGCACCGCCATCGGCGTGTCGTCGCCCATCG
AGCCGGTGGCTTCCTGCTCGGTCTCGGCCAGCGGCCGCAGCACCTGCTCCACTTCCTCGC
TGCTGAGCTGGTACAGCTTGTGGTAGCTGCGCAGGGTGGCTTCGTCGAACGGCTCTTCCA
CCAGCGACGGGTCGATCAGTTCGGTCTGCAGGTAGGTCACGCCCTGCTGCAGCCACTGCT
TGTAGGGCGCGCGGCCGCGGTTGATGCGGTCGACCGCATCGGAGTCGAGCAGGTCGCCGC
GCTTGAGGTCGATCGCGATCATTTCGCCGGGGCCGAGCTTGCCCTTGCGCACCACCCGCT
CGGTGGGCACTTCCCACACGCCCGCTTCAGAGGCAACCAGGAAGTGGCGGTCGGCGGTCA
GCATCCAGCGTGCCGGGCGCAGGCCGTTGCGGTCGAGGGTGCAGACGGCGTAGCGGCTGT
CGCAGGCAACGATGCCGGCCGGGCCATCCCACGGCTCGCTGTTCAGGCCGTGGAACTCGT
AGAACGCGGCCAGGTCCGGGTCCTTGAACTCCAGCGACTGGGTGGCCGGCGGCACCAGGA
TGCGCAGCGCCTGGATCAGCTCCATGCCACCGGCGACCATCAGTTCCAGCATGTTGTCCA
GGCTCTGCGAGTCCGAGCCGTGCATGGAGATCACCGGGTCGAATTCGGCGATGTCGAAGC
GCGGCGTCTTCCACACCTTGCTGCGCGCCTGGGCCCAGCGGCGGTTGCCTTCGATGGTGT
TGATCTCGCCATTGTGGGCGAGCATCCGGAACGGGTGGGCAAGCGGCCAGCGCGGCAGCG
TGTTGGTCGAGAAGCGCTGGTGGAACACGATCGCGCTGGAGGCCAGTTCGCGCCGCTGCA
GGTCCGGATAGAAGCGGCTGAGCTTGTCCGGCAGCACCATGCCCTTGTAGCTGATCGCAT
CGGGGGTGAGGGTGGTGACGTAGAAATCAGCGTGATCGCGCAGCTGCTGCTCGCTGCGGC
GACGGGCCAGGAACAGCGCCAGCGCGAAGCCGGCATCGTCCTGGCCGACACCGGCATCGA
CGAACACCTGTTCGATGCGCGGCAGGGTATCGCGCGCCAGCTGGCCGCAGACGCTGTCAT
CGGTGGGTACCTCGCGCCAGCCGGCGACCTTGCAGCCGACCGCTTCCACCTGCGCCTGCA
GCTGGGTACGGCAGGCGTCGGCGGCCTCGGTGTCGTGCGGCAGGAACACCAGGCCGGCAG
CGAAGCGCGCGGCGGTGGTGATGCCGGCTTCGCTGGCCAGCAGTTTCAGGAATGCATCGG
GGCGGCGCAGCAGCAGGCCACAGCCATCGCCGGTCAGGCCATCGGCGGCGACGCCGCCAC
GGTGGGTCATGCGCGAAAGCGCGGCGATGGCGGTATCAACCAACAGGCGCGAAGGTTGAT
CGTCGAGCTGGGCGACCATGCCAAATCCACAGGCATCGCGCTCGGAGCGCGGGTCGTAAA
GCCCTTGGCGGTTGCGGGGGGCCATCTCTACCTCGATGCGTATAGGGTTGGCGGCGACAC
TCGTCCCCGCTCATTCCCTGGAGCGCATCGTGAGGCCACCGGATGCCTCGACTAGATCAC
AGGTTGCTGCAGCGCCGCAATACACGGTTGCAGGTGCAACAGAACGCGCCGGCAACCCCG
TGCCGGCGCGGGGTCGCCCTCAGCCGCAGCGCACGCCGCTGACCAGGCCCTTGTCGTCCA
CTTCGATGTTCAGGCGGTCGCCGAGGAATTCCATCGTGGCCACGTCGTTGGGCTTCATGA
CGCGCAGCTGGTGGGCACCGGCATCTTCCTGCGCCTGCTTGCCCAGCGCGTCGGCGTAGG
CCTGGCCGACCAGGCTCTGCACCTGGCTGGCATCGCAGGTGCCGACCGGCGGTGCCTCGG
TGGCCTTGCCGGCTTCGTCGGCGGGTGCCTTGGCGGCTTCGGCAGCCTGCTGGGCATGGG
CCGTGGCCGAATCCTGTTCATCCAGCGCCGGTGCCTGGCAGGCGGTCAGGGCCAGCACGG
CCGGCAGCAGCAGGGCGGAGAGCGAACGGGCGCGAATCGGGAACGACATCATGACTCCGG
AAGGGATTGTGAAAGCCCGAGCATAGCGGCGAACCGATCCTCACGTGTTTGTCTTGTGTT
ATCGACAGGATCGCGGCAGCGCGGCAGCGACACTGCGCGCATGCCGACCCCCTCTACCCC
CGAACGACAGGCCGCGCGCGCTGCGGGCCTGCGCTATGTCGATGACACCCAGCCGGGCAT
CAGCCGGCGCCGCGCCGGCAAGGGCTTCAGCTACCGCGATGCCGATGGCCACGCGGTGCG
CGATGCCGCCACCCTGCAGCGCATCCGCGCGCTGGCGATTCCACCGGCCTATACCGCCGT
ATGGATCTGCGCCCACGCCAATGGCCATCTGCAGGCCACCGGCCGCGATGCCCGCGGGCG
CAAGCAGTACCGCTACCACGCCGATTGGGCCGCAGTGCGCGACGCCGGCAAGTTCGACCG
GGTGATCGCCTTTGGTGAAGCACTGCCCGCGCTGCGGCGCCGGCTCAGCCGCGATCTCAA
GCACAGCGGCTTCCCCCGCGAAAAGGTGCTGGCGGTCGTGGTCGCGCTGCTGGCCGACAC
CCTGGTGCGGGTAGGCAATGAGTCCTACGCCAAGGAAAACAGATCCTTTGGCCTGACCAC
GCTGCGCAACCGGCACCTCGACCTGCTGCGCGGCGGGCGCGTACGGATGCGCTTCCGCGG
CAAATCCGGGCAGCTGCACGAAGTGACGGTAGGTGACCGCCGGCTGGGCACGCTGGTGCG
CGGCGTGCAGCAGTTGCCGGGCCAGGCGTTGTTCCAGTATCGCGACGACGACGGTGCCAT
CCAGCCGGTCGACTCCGGTGCGGTCAACGATTACCTACGCGAGGTGATGGGCGAGGAATT
CACCGCCAAGGATTTCCGCACCTGGGGCGGCACCCTGGCCGCGGTGCAAGCGTTCGCGGC
CACCGAGTTGCCCGAACCGGCCAGCCAGCGTGCGCTGGCCAAGGTACAGCGTGAGGTGGT
GTGCAAGGTGGCGACCCAGTTGGGCAATACCCCTGCGGTGTGCCGCAAGGCCTACATCGA
CCCCTGCGTGTTCGCCGGCTGGGAGCGCGGTGAACTGGCGGAACTGGCCGGCCTGCGTGG
GCCGCGCCAGTGGGAGCAGGCCACCCTGCGCGTGCTGCGCAGGGCGCGCCGGCTCAGCCG
CAGACGTCAGCCGCAATAGATCGCGGTGATGTTGTTGGTGCGGCCCTTCTCGATGGTCAG
GCGGTCACCGCCTTCGTGTGCCGGCGGCACGCGCGGGCCGTCATGGCGCAGCACCTGCAC
GTGCAGGCTGTCGCTGTCCACGCGCGCGCGCTCGACGGTTGCGGCGGAGGCGGCCAGGCC
GAGCGCACCACGCACCCTGTCGCTGTGGCACTGACCGGAAATCACGCCGTCGATCGGCTG
CACCTGGGCCACCGGCGTACTGCTGCAGGCGGCGAGGGCGAGACAGACGGCGGCGGTGGC
GATGGCATGCTTCATGGAAGGATTCCTTGGTGTGGTTGCGTGCAGCGTGCGACGGCGCAC
GTGGTGGCGGAATGAACACCGTGCACATCGTGGATACGGTGCGCTCACCCCCGCCAACAG
CCTGGGTGGAGACACTGCAGTCGCGGCGGATGCCGCCCCCGGTACTGCGGCGCACGCGCC
CGGTAGTGCCGGCCGCTGGCCGGCGATCCCATTCCCCCCCCGAGGAGACCTGCATGGCCA
CCACCCGAAAGACCCCCGCCCGCCGCAAAGCCTCACCCAAGGTGCGCAAGGGCAGCACCG
CGACCCAGACCGCTGCCGACCCCGCTCGCCCGCGGGTGGTGAAGACCGCAACCCGCAAGG
CGGCGGCCGGTGATCCCCGCGCCGCCCGCGTTGCCGCCCGGCAGCGGCGCCTGCAGGACC
AGGAAAAGGCCAAGGACGCACGCGCAGCCAAGAAGGCCACGAAAAAGACCGCGACCCAGG
CCGGCGCACGCCGCCAGCCGGAGGCCATGCCGGCCCAGCAGCTGGCAAAGCCGGGGCACG
AACACGAACTGGAGCTGGCACCGCGCTTCCTCGCGCCGGACTACACCGGCAGCGGCAAGC
TGCAGGGCATGCGCGCGATCGTCACTGGCGGTGATTCCGGCATCGGCCGTGCTGTGGCCG
TGCTGTTCGCACGCGAAGGCGCCGATGTGGCGGTCCTGCACCTGGACGAGGCCGAAGATG
CCGACATCACCCGCCAGCACGTGGAGCGCGAAGGTGGCCGCTGTGTGGTGATCGCCGGTG
ACGTACGCGACCCGCGCTTCTGCAACAAGGCGGTCAAGCAGGTGGCCAAGGCCTTCGGTG
GCATCGACATCCTGGTCAACAACGCCGCGTTCCAGCTGCACTGCGAGCGGCTGGAGGATC
TGGAAGACGCGCACCTGCAGGAGACGCTGCAGACCAACATCGGCGGCTACATCCAGATGG
CGCGTGCGGTACTGCCGCATCTGGGCGAGGGCGCCAGCATCATCAACACCGGCTCGGAAA
CCGGACTCTTCGGCAGCAAGGCGCTGATCGACTACTCGGCCACCAAGGGCGCGATCCATG
CGTTCACCAAGGCCCTGGCCAGCCAGCTGCTGCCGCGCGGCATCCGGGTCAACTGCGTGG
CGCCGGGGCCGGTATGGACGCCGCTGAACCCGGCCGACAAGCAGGCCGGGGATGTCGCCG
AGTTCGGAAAGGACAGCGACATGGGCCGGCCTGCACAGCCTGAAGAGCTGTCACCGGCGT
ATGTGTTCCTGGCCTCGCCGGTCTGTGCAAGCTACATCAGCGGGGCGATCCTGCCGGTGA
TGGGTGGGCCGCGCGGCTGAGTCGTGTCGGTTCCCGCCTGGATCCGGCGGCAGCGAAGGT
GTGCGGCCTGTCAAAGGCCCCACACCGTGCGATTGGTAGGCTGATCCTGTACCGACCATG
TTCAAGGACCGACCATGCCCGAAATGGATATCAATGCCGCAGCCAACGAGGTCGTCGCCC
TGCTGCGGCGGAACGATGCGCGTGCTGCCGCCACCCGCCTCCAGGCCCTGCACGACGGAC
AGAGCGCAGTGGTGCAGGAATCGCTGGATCGCTATATCTCGGCGCGTGCGGCCGCCGAGC
TTGAGGGCTTGCGCCGGAACGGGGGCGTGGCCGCAGCGGATGCAGCTACGGTGAATCCGA
TGCTGGATCGCTTGGGCGAGGCGACGCGCCCGCCGCGGATGCCCGATGCTGCCGAGACAG
CGGGATTGAGCCAGGCCCAGCAGTACGACGTTTATGGCAGCATCGTGGCCCAGCGCGGCA
ACATCGCAGCGAACGATGCAATGGCGACCCAGGACCGCGTGGTGCTGGGGTTGCGCGATG
AGAACCGCACGACCGAGGCGCGCGGACGTGGCGTCTACGATGACCGCATCGTGGTGCTGT
GGAAGGATGCGCAGGGCCGCGGCCACGTGCGCGAGTTCAACCAGGCCACGACCGAGCCGA
CCGCCCAGTACGACGGCCATGCCAAGACCGCGCCGCGCAGCCCGGGCTTTGGCAATGTGG
CGCCGCGTACCAAGACCGAGGGCGAGGACGTCAACGGCGACCGGGTCAAGGATCTGGGGC
GCCTGGGCGAGGGCACCATCGAGATGCGCGTGACCACCCATCCGCGCAATGGGCATCCCG
ATGAGTTCGCGCTGCGTCCTTCGCAGGACGCGATCACTGCGGGCGCCGGACGGGTGGAGC
GCGACAGCAATGGCGATGGCTGGTTCGATGCGCGTGATACCCAGGGCGTGCAGGACCTCA
ACGACACCTTCAAGATCCATCGTGGCAGCCGTTCCAACACCGATTCGGCCGGTTGCCAGA
CCATCGGTGGCGGCGAGTATGACGACTTCGTGTCGACGGTGCGCGGCACGCCTGGGCAGA
ACCGCTGGCAGTACGTGCTGACCTCGGTTGCACCCGGCCAGACGCGCGAATTGGGGCAGG
ACGTGCCGCTCGCGGCCAACGAGGACCCCCGTCAGCCGCAGCATCGCGATCATGCCCTGC
AGCAGCAGATCAGTACGCGCCTGCAGGCCCTGGGCGGACGCTACGCCGAGCATGCCGAGG
ACTACAGCCTGGTGATGCTGCGCGAAGCGAAGGCCGCGCGCATCACCCGGGTCGACCAGA
TCGTGGCCAGCAATCCCAGCGCCGGCCGTGCGGCTGGCGAGACACTGTTCCTGGTGCAGG
GCAGCCCGGGCGATCCTGCGGCGCTGCGCGCAGGGGTCAATGCGGCCGAGGTGCGCGAGA
CCGCGGTGGAATCCAGCCTGCGCCAGCTGCAGCAGCAATCGCGCGAACAGGCTGCACCTG
CGCCCGCGCCGGCACAGCAGCAGGACGCGCCGGCGATGGGAGGGCGTTGATCGATGATCC
GATCGCAGTTGACGCCGAGCGTTCCATTGATGCTGCTGCTGGCCTGCAGTGCCTGCGCGC
CCGCTGGAGAGCGCGTCGCGCCGGTGGCGCCCACTGCCAGCTCGGCCGCGAAACCGGAGG
CCCTGCCTGCGCAGACCCTTCCCACGGATCGCGGACTGCCCGCATTGCCGAAGGCTTCCG
GCAGCGGCCATCCCGGCGGCCGCTACGCTACGCTGCCCGAACCTGCCAGGCAGGTGCTGG
CGCAGTTGAAGTGCAACGTGGAGAGCGCCAGCAAGGTGCAGGTGCTCTCCATTCCCGCGC
AGGATGGCCAGCAGGATTTGATGGTTACTGATCGCAGCGGGCCGCGTTTCCGCTATTGGA
TGCGGTCGTTCTCCGGCAGTGGCGGTACCACCGGCTATCTGGTGCAGCTGCAGGGCTGCC
CGGCAACCACCACGGGCATGCGCGCCTACATCGCACAGGGAGCCGCACCGCTGCAGGATG
TCACCGCATCCATCCTGGCGCAGGCCGGATTGCCCGATGCGGCGACCATGACGGCCTACC
AGGACAAGGGCGCGGGCGATCTGTTCGCCTTCATCGGCGTGCTGGACAAAGTGCCAGTAC
TGCGCTGGGTGGCCGAAGCCGACCCCGAACAGCCACTGGCCGCCGATGCACGCAGCTTCG
ACCATGGCAATGCCATCCACGGCGGTTTCCTGCACTGGAACCAGGATCACTTCGAAGTGG
CCAGGGCCGTTCCCGCCGCGCTATGGCCCTGCGATGACAGCCCCTTGCGGCCGTGCAAGG
CCGACCCGTTCGTGACGGGGCGTTGAGGCATCGCGCACATAGAAGTCGGCAATGCGCGGA
ATGAACTGCTGCGGATTGGCACCGACAAGATTGGTCAGCACCACGACCGCCACGCCGCGC
TCGGGATAGACCACGAAGGCCGAGCGTGCCCCGCCGATGCCGGCCACCTGCAGGTCGGGT
GAGGCGTTCAGCACCGGCCAGCCGCCGGCCCAGGCACCGGCGCGACCGTCGGCCAGGCGC
TCGACGGTCCACATGCGCTGCCGGGCCGGGTCCTGCAGCAGGCGGCCTTCGGTCAGCGCG
ACCAGCCAGCGCGCGGTGTCGTCGGCGGTGGTGAGGATGCCGCCACCGGCCCACAGCGAA
GGCGGTATGTCATAGAACCAGTGCGACAGGCGCGACGGCGCATCCGCCGCGTCGGTGGCA
CGCGGGGCCAGGCTGTACATCGTCGCCACATCCGGAATCAGGTCATAGCTGTCGCCGAAG
GTGGTGCGCGCCATGCGTGCACTGCTGAACTGGCCGGTGGCCAGGAAGCGCTCGTAGGGC
ATGCCGGATAGCTGCGCGATGATCCTGGCCAGCAGCACGTAGTTGGTCTGGTTGTAGGCA
AAACGCTGCCCGGGGGCCGCTTCGACAGGGCGCGCGGTGACTGCCGCCCATGCCTGTGCC
TCGGAACCACCGCCAAGCAGTCCGTTCGCATCGAGGATGTCCGGAAGGCCTGAGGTATGC
GCCAGCAACTGGCGCACGCGTACGTCTTTCCACGCAGGTGGAAGATCATCCAGGTAGCGC
GACGCCGGCGCGTCCAGATCCAGCTGCCCCCGCTGTGCCAACTGTGCGGCGGCCACGCCG
GTGAACGCCTTGGTGGCCGAATTGAGCGGGAAGCGGGTGTCGCGCGTGGCAGGCACGCCA
TTCTCGACGTTGGCCAGGCCATAGGCCTCTGACAGCACGATCTGTCCCTGCTTGACCACG
GCGATCTGCAAGCCGGGGATGCGCTGTTCCAGCATGACCTGGCGGATCAGGCGGCGGGTC
TGGTCGTTGGCCGGGTCGTGGCTGGCAGAGATGGCAGCGAAGGGCAGTGCACTGATGAGC
ATGAGCAGCACTCGGAGCGTGGGACGGAACATGCGGCATTCCACTGGGACGTTGCGGATC
GGATGCAGACGGCGCGTCAAAGGTTTAAGGGCGCGGTGGTGCCTACCGTTCGTCGGCCCA
TGACTTCCGGGGGGTTGACTACAGTTGTCGTCACGCAGACAGTGGCGACACGTGTAGTCA
AGGGAGTGGTGTCATGCGTGGCAAGACGATCGGGGACCAGGAGCTGGCCCTGCTGCAGTA
CATCGATGAACATGCGCCGGCCACGGTCGGCGAGGTCGCCAGTGGCTATGGGGAGGCCCG
TGGGCTGGCCCGCTCCACCGTGCTGACGATGATGGAGCGACTGCGGGCGAAGGGGTATCT
TCAGCGCCAGCAGCAGGACGGTGTCTACCGCTACCAGGCCACGCGTGGCCCGCAGAGCGT
GCTGCAGGGCGCGGTGGCGCAGTTCGTCGACAACACCCTGCAGGGCTCGGTGTCGCCGTT
CGTGGCCTACCTGTCGCAGCGCCAGCAGGTCAGCGACAACGAGCTGGCCGAACTGGAAGC
GCTGGTTGCCCAACTCCAATCGCGCCGCCACGAGGGCTGAGCCATGGACACCACGATGCT
GATCCCGATGTTGGAACGGCTGGGCTGGACCAGCCTGCAGACCGTGCTGCTGGTGGCCCT
GGTGTATGGCGTATGCCGCGCGCTGCCGTCGCTGTCGGCGGCGACCCGCTGCCGCCTGTG
GTGGCTGGTCTCGCTGCAGGCTGTGCTCGGCCTGTTCTGGAGCCAGCCGTTGCAGCTGGC
CTGGCTGCCGGCGCCGCAGGCGGTGGCGATGAGCGCGACCGATGTGGCCGCCGACATGGT
CTACCCGCTGGCCCCGGAGGCCTCGGCACAGCTGTTGGCCGCAATGCCGATGCCCGCCGC
GGATGTGCCGGCGGTGGCATGGTGGGCCGTCGCACTGGCCACGCTGTGGATGTCCGGCGT
GCTGCTGATGGCCCTGCGTACCTTCGGTGAGTGGCGTCGCTGCCGCGCGCTGCTGGCAGC
GGCCTATCCCTGCGAGGACGAGGCGCTGGTGCAGGCCCTGCAGCTGGCCTCCGATGCGCA
CGGCGTGCGTCCTGCGCCGCGGTTGTGGATGAGCACGCAGGTGGACGCACCGCAGCTGGT
CGGGCCGTTCCGCCCGGTGCTGCTGCTGCCGGCGGGCGACAACGCCCTGCAGGGCGACGC
GCTGGACCTGGCCCTGACCCACGAACTGCAGCACCTGCAGCGGCGTGACCTGCAATGGGG
CCTGCTGCCTGCACTGGCCCAGCACCTGTTCTTCTTCCACCCGCTGCTGCGCCTGTCGGT
GCGTGAATATGCACAGGCGCGCGAGGAAGCGGTGGATGCAGCGGTGGTTGGCCAGCACGG
TGCCAGCCGCCAGGCCTATGGCCGTCTGCTGCTGCAGCTGGGCGTGGCACCGCAGCCGCA
TCTGGGCGTGGCCAGTGCCGCACCGGATACCACCAGCCTCAAGCGCCGCCTGCTCTCGCT
GCAGTCGCGCCGGTCCTGCCCGCGCATCCTGGCGATGGCGTTGACTGCGGTGGTGCTGGT
GGTGGGCGTGGCGCCGATGCGGCTGGTCGCAGCGCCGGTGCCGCCGGCACCGCCCGCGCC
TCCTGCGGCGCCGAAGGTCGTGCCGCCGCCGCCGCCGAAGGCTCCGAAAGCGCCGCCCGC
ACCGCCTTCGTCCGCGCGCGTTCCGGCCGTGCCGGTGGCGCCCGCGCCGCCCGCCGAGCC
GGCTGATGTCGAGGCGTTGTCAGGTCCGGACGATGCGGATGTGGCGGTCGACGTGGATGC
GGATGTCGATGTCGATACCGGCATGCACAGTGAACACACGACCTCCCGCACCACTTCCAT
CACCACCTACGGCCGCCTGGACCTGGGCAAATCGCCGCCGGAGGCCTTCGTGCTGGTAGA
TGGCGATTCGACCTTCGCCAACGGCGGCATGGACGACGTGACGGTGGCCCGCAGACAGCT
CGGCAAGGGCCCGGCGCTGTGGTTCCGCAAGGGCGACAAGCGCTACGTGGTGCGAGACCC
GATGATGATCCAGAGCCTGCAGCGTGCCTACAGCGGCGCGGCGGATCTGGGCCGCCAGCA
GAGCGAACTGGGCCGCCAACAGAGTGCGCTGGGTCGCCAGCAGGGCGAACTCGGCAGGCA
GATGGGCGAGATGGGCCGCCTGCAGGGCGAGGAGGCGCGCCGCATGGCACTGGCCGCTGC
CGAGGCTGCGCGCAGCGCGGTGGCCGCGCATGACATCAACCGCGAAGCGGCGGCAGAAGC
GGCGAAGGCGGCGCGGAGCGCGACCAACGATGCGGCCATTGCACGTGAGGCTGCACGTGA
GGCTGCTGCAGAGGCACGTCGTGCGATGCAGAAAGTGGACAACGAAACCGCGCGGGCCAC
CCACACCCGCGGCATGCAGCGCCTGGCCAGCCAGCAGTCTGAACTGGACAGCCGCCAGGC
GGCGCTGGGCAGCCGGCAGGCTGCGTTGGGTGAGCGTCAGGCACGCGTGCATGAGCAGGC
GTCGCGGCAGGCGCAGCAGGTGATCGCGCGCGCACTGGCCAGCGGTAAGGCCGAGCGACT
CTGACTGGTAGTGCCGGCCGCTGGCCGGCAATGTGGGGTGCCGGCCAGTGGCCGGCACCC
ACTGGGTTGATCAACCGCAGCTGGCGCGCTCGATCCGGTTCTGACCGTCCACCTGCACCG
TCACGCGGTCCTGGCGGAAGTCCATGGTTACCGCCATGCCCGGCTTGACCACGCGCGCGT
TGCGGGCACCGCTGTCGGCGACCAGTTTCTTGATGGTGGCCTCGTCGGCGGTCTTGCCGG
TGAAGGCTTCCAGCGCTTCCGGCCTGCATTCGTGGGCGGCATCGGCCACCGGTGCCGGTG
CGGCATCGTGGGTGGTGCTGCTGCCGGCGTGGTTGCAGGCGGCCAGCGGCAGGATGGCGA
GCAGGGCAAGCGGATTGAGGCGCATCGTCGGGCTCCAGGCGTGGATGGTGGCGGCAGTGT
CACCGCTGCCACCGTCAGGGCATGTCAACGCGGCCCTTGGCCATTACTGCCCGACCAGCG
CCAGTGTTTCGCGCTCGCGCTGCTCCTCGCGCACCAGTCGCTGCAGCAGCAGGGCCAGGG
TGACCACGTCCTGATGGTTGTGGTCGGCCACCCGACGCAGGTTCACCGCATCGCCGCCGC
GCAGGAAACGCAGCCATGCGCCCGGGGCTTCGGAGCCAGGCAGGTCATCCTCGCGCACCA
CGCGCAGCAGCTGGCGCTCAATGGTGGACAGCTTGCAGTTCTCCCACGTGCCGCGATAGC
GGCGGCGGGTCGGGTAGAGCAGGTCGACGTGATCCAGCGCGCTGATCGGGCAACGCTGGC
GGGCCAGCCGGTAGCGCGTCTTCAGCAGCGGCGCATCGTAGCTGCGCCCGTTGTAGCTGC
AGAACACGGTGGACGGCTGCAGCCAGCGGGCGAAGGTGGCCAGCATCGCGTCCTCGGCGG
CCATCGTCGACATCAGCAACTGGCGGATGCGCAGGCCTTCGCCACGCTGCGGGCACACAT
GCCAGTCGGCGGCGCCGATCATGAAGGCGCGGGTGCCAGTGCCGCCGGCCAGGCCGGTGG
TCTCGGTATCGAAGAACAGCAGGTCGCGCGCGGCGACGTGCTCGTGCTCGCGCCTGGCGA
AAGCCAGGGAAAGCGGTTCCGCGGGAATCGATTGCGGCTGCAGCGACTCGATCAGGAACA
GTCCCGGCGCGATTTCCTCGCCGGGGAGCTGGCGATCCTGGGCACTGGCGCGTGCCGGTG
CGGCTCCACCACGCGAGCGCAGGCCGAGCAGGCGGTGCAGGCTGCCCACTTCCGGTCGAC
GCAACGGTGCGGCGGCCGTCACAGGCGCGGCAGCGCCGGTCGGCTTGTGGCGGATTTCCT
GTTCGACCCAGGCGAACACCGAGCGCTCCGCCGGTGGCTGCCGTGCATCGTTGGCGGCTA
CCGGGGCCGGCGCCGGGGGGGGCGGCTCGGGTGCCACCGGCGTGACTGCTTTCGGGTCGC
CGGCCTGCTTCCGCAGCAGGCGCAGCTTGTCCAGGCTCAGGCTCACGGTGCCAGCAGCTC
CATCGGCTCGCGCGTGGTCACCACCACGTCGCGCACGTGCTGGCAGGCTTCTGCGTCGAA
CAGGTCGAGCACGCGCAGCGCCAGCGCGCGCGGCGAGGTTTCATCTTCCTCCTGTGCAGC
CAGCACCGGGCCGACACAGGCCGGGCAACCGGCCTTGCAGTCGCAACGCTGCACCAGTTC
GCGCGCGCGCTGCACCAGCTCGGCCTGGCGCTGCCACAGCGGCTCGCTCAGGCCAACGCC
GCCAGGAAAGTTGTCGTACAGATAAACGGTCGGCACGAACTCCTGCAGCAGCTCCACCGC
GCCAGGGTCGCCTTCGCTGCCGCGCAGCTGGCCACGGCCGCTCTGGTCGGCGATCGCGAA
CCAGGCACCATCGCCGTTGCCGACTGACTTCTGCAGATCGCGCGCATCGGCCATCACCGC
CACGGTGGCGACGATGTGCAGGGCATACGCGGCGCCAAGGAAGCCATCCAGCGCATCCTG
CTTGCTGGCGAACGCGCGCAGCAGCAGCGCCTGCGGCAGCTGCCACCACACCGCAGTGGT
GTGCAGTTCCTGGTCGGGCAGGTTAACCGGCCCATAGCCGATGTTCTCGTGGGTGTAATA
GCGGATCTTCTTGTAGCCGGCCACGCGACGCACCACGTGCACTTCGCCATGGTGCGAATC
GCCACGGCCGGCCACGCCACCGTCGAAACGGTCCAGCACCTTGAGCTTGGTGAAGTCGAT
GCTGTCGGTGTAGTAATCCACATGGGTGCGGGTGACATAGGCCTTGCGGCCGTCCCAGTC
CAGCGTCTCCACCTGGTAGGGCGTGGACTGCACCATGTGGATGGCGCCTTCGTACAGGGT
GAGTGCGGCGGCGGAATAATCGACCTCGGCGATGATCTGCTGGCGGCCGTCGCTGCGGTC
GACCACCACGAAGTTGCCGTCGGCCACCGCGCGCAGGCTCACCGCGTTGGCCGGATAGCT
GTCGGCGATCCATTCCCAGCGCTCGCCTTCGCGGTGGATGACTTCGGTTTCGGCCAGCGC
TTCCAGGAACACTTCCGGATCGATCGGGCCGAAGCCATCGCCAACCCGGAACGGCAGTTC
GAAGGCTGCGCAGCGGATGTGGTCGAACAGGATCAGCGGCTGGTCAGGTGCAATGCGTGC
ATGTTCGGGCGAGGCCTCGGCGAAGAAGTCCGGATGCCGCACCACGTACTGGTCCAGCGG
CTGCGAGCTGGCCACCATCACCCCCAGCGCGGGCTGCTGGCGGCGACCGGCGCGGCCGAA
GCGCTGCCAGGTGGCGGCCACGCTGCCGGGATAGCCATTGAGAATGACCACGTCCAGGCT
GCCGATATCCACGCCCAGTTCCAGCGCCGACGTGCTGACGATGCCGTCGATGTTGCCGGC
GCGCATCGCACGCTCGGTCTCGCGGCGCTCGGTGGGCAGGTAGCCGCCACGGTAGGCGCG
GATGCGCGGCGGCTTGCGCGGGTCGTGGTCGAAGATGTCCTTCAGGTACTTGGTCAGCAC
TTCGACCATCAACCGGGTCTGCGCGAACACCAGGGTCTTCAGCCCGGACTTGATCGCGAT
GCGCGCGATGCGGTTGCTCTGCGAGCGTGCCGAGGCGCGCAGGCCCAGGTCCGGATTGAT
CACCGGCGGGTTCCACAGCAGTACCTGTTTCGGTCCGCTGGGCGCACCGGATTCGGTGAT
CGCGGTGACCGGTGCCTCGATCAACGCCTCGGCATGCGCCTGCGGATTGCCGATGGTGGC
CGAGCACAGGATGAACTGCGGTTGCACGCCGTAGAACGCGCAGATGCGCTTGAGCCGGCG
CAGCACGTTGGTGACGTGGCTGCCGAACACGCCGCGGTAGGTGTGTACTTCGTCGATGAC
GATGTAGCGCAGGTTCTCGAAGAACTGCGCCCACTTGGTGTGATGCGGCAGGATCGCCTG
GTGCAGCATGTCCGGGTTGGACACCACGATGTCGCCATGCAGGCGGATCGCCTGGCGCGC
ATCACCCGGGGTATCGCCATCGAAGGTGAAGGCCTTGACGCCCAGATCGCCGGCACGGTT
GAGTTCCAGCAGCTCGGCCACCTGGTCCTGTGCCAGCGCCTTGGTCGGGAACAGGTACAG
CGCCTTGGCCTTGTCCTGCATCGCCGCGCTGACCACGGGCAGGGTGTAGCACAGCGACTT
GCCGCTGGCGGTGGGGGTGACGATGGCCACGTGCTCACCAAGCTGGCTGGCCTCCCAGGC
CTCGGCCTGGTGGCTGTAGAGCTGCTCGATGCCGCGTGCCTTCAGGGCCGCGGCCAGGGC
CGGCGGTACCGCATCGGGAATGGGGGCGTAGCGGCCCTCGCGGCCGGGAATGGCAAAGCT
GCCGGTGATGCGGTCCTGGTAGCGGCGCTGCAGGCGCGCGCTGAGCAGGGCGCCGTCACG
GGCGGGCAGGCCATCGCGGGTGGCGAGCTTCTGCTCGGCATCGGCGGTGCGCTTGGCGAG
TTCGTAAGCCATGGAAAGTGGAGCCGGGACGGATTGCGAGGGGTCACATGGCACCACATC
CACGTCTCAGGATGTGAGACATCGCACACGGAGGGCGTGAACCGTTCAGTGCTCGCGTCC
CGTGGCGCCGCCGCATCTCCCCTGGCTGAACAGCTGCCAGTGCAGCAACGAAATCTGAAG
CCGGCATCCGTATCCTTGGGCGCTGGACGCAACCAACAGGGCGGATGGCTGTGGCACGAC
GTGTAACGCAGGGAGCACTCCTGGCCGGCATGCTGCTGGCCGGCATCGCGCAGGCGCAGC
AGGCCGCGCCGGTGTCGGTGCCCGATCCTGCACCCGTTCCCCCTGCTGATGCCCCGGCGG
CAACCACCGCGCCGATTTCCACCACCCTGCCGCAGGACAATGTCACCACCCTCGGCGAAG
TGCGTGCGCTCAAGCCCGACGACGAGCCGCTGGACCTGTACCGCTTCAAGAATCCGGTGA
AGTTCGGTGACAACCGCTTCAGCCGCGACTGGAGCGAACCGCCATCGCCGGAGCAGGTCA
GCATGGGCGGCGGCTACATCATGATGGGCGTGGTCAAGGGCGTGCTGGCGGCGGGTCGGG
GCCTGAACAAGCTCACCGGTGGCCCCGACCAGATCCAGTCCGCCATTGCCCGGCCACCGC
CTGAGCTCAGTGCCGAACAGCGGCAGCGTGCGCTGCGGTTCTCCCAGCAGCAGGATGCCG
GTGATGCACCGCCGGTGAAGTAGGCCGGTATATCCTGCCGGTTCCTCAACCGATAGCGCT
GCCATGTTCCTGCGTTCGTTCTGCCTGCTGGCTGCATTGCTGCCCGCGTCCGCCTTTGCT
GCCGGCATCGCCGGTGATGGCGCGTGCCGCAATGGCGCGTTCCCCTCCGAACAGAGCCGG
TTCGCGCTGGCGCGGGTGGTCGACGCACCGCGCCTGTATCTGCTCGGCGACATGGACGGG
TGCCCCGCCAAGGGCGAACCGGCCTGCCGCCAGCGCAGCTATGTGGTCAACGGCGATACG
GTGGTGACCGGTCGCGACCTTGGCCGCTACCGCTGTGCGTTCTTCCCGAACAAGGTGGGT
GGCAGCGCCGGCTGGGTGGACCGCAGCAAGCTGCAGCCGTTGCCGGTGGCCGTGCCAACG
CTGCAGGACTGGGTGGGCCACTGGAAAGACGGCGACAACGGCCTGCGCATCACCGTGCAG
GCTGGACAACTGCATGTGGATGGCGACGCCTACTGGCCTTCTGCCAACCCCACGCCGGAA
CAGCGCCCGTATGGCCCGAACATGGGCCAGGTGGAAGCGCGCGCGACGCCGCGTGGTGCT
GATGTCGAGTTCGTCGAGGACACGTGCCGGGTGCGCGTGCACTCGCTGGGCGAGGTGCTG
ATCGTGGCCGACAACAGCGAATGCGGTGGCATGAACGTGCGCTTCAACGGCGTTTACCGG
CGCGCGGGGAAACGCTGAAGGACGCATGACGGAGGGGGTCAGAGCCCTTTCGTGGGCGAA
AGGGATCCGACCCCGGGTCAGCGCCGCCGCTCCAGCCACCACAGCAGCGAAGCGCACACC
GTGAACGCCAGCCACCAGGGCCAGCGCGAGCCCGGCACGGGCTGCATCATCGCCGTGTTC
GTCGGCCCGCTGACGGCCAGCGCCCGCGTGGTTGCATCGATCATCGCCTGCTGGTGCAGT
GCAGGTGCGGCCTTCGGGTCGAACACATAGCGCCAGACCATGGTGTCGCCGTGCTGCAGG
CGCTGCCAACCCGCCTCGCGCGGCCACCAGCCGGCGCAGCGCAGGGTCGACGTTGCGCCG
TCGACGATCAGGGGCACGCTGTCTCCGCGCGCGTTGAAGACCTGCAGTGGCGCCTGCACG
CCGCACAGCGCCTGCCGTTCGCCCGCCCAGCCGAGCGTCTGCGGCGACCACAGCGCATCA
CCGCTGCCCTGCGCACGCGCCAGCGTGGCGACTACGCTGCTCCAGAGTTCACCGTGGCGA
TCATCGCGCCCGGCCAGCACCCAGCGCCAGCTGTCGGTGATCGGCAGCAGGCCGATGCGA
CCCTTGCCGGCAGCGCGCCAGCCGCCGACGGCCTTGCCCGTCCCATCCCGCAGCAGGGCG
TTGCTGCCTGGCGCCTGCAGCGCCAGTGCTTCCAGCGCGGGCAGGGGCGCACTGTGCGAG
CTGCGGTCAGCCTCCTCGCCGTAGCCGGTTGGCAGCGTTCCGGCGGCGAGCGGGCCGCGT
CGTGCGGCGAGGACCGCGCTGTCGCCATCGCCGGGAAGTTCGAGGGCGTGGCTGCTGCCA
TCGCCCTGCACCGGCAGGCCCAGATCCTGCAGGCGCTGGCGCGCGCCGGCTGCAGGTGCG
CCTGCACTACGCAACAGAACGCCAAGGCCGTCGCGCAACGCCTGCCGCACGGCAGCCAGC
TGGCCGGCACTCAATGCGGTCAGGCTGCGCTCGTCCAGCAGCAACAGATCGCTGCGCGCG
AGTGACGCTGCATCCAGCGCGACCGCGCCATCCCCCACGCTGACACCTGCCCCGGTATCG
GCCTGTACCTGCACGCGGATGCCGGTATCGGCGGCCCAGCGGCGCAGGTACTTCAGCTCC
GGGCCCGGCGCACTGGCACGCACCAGCATGCGCAGCGGTGCCGCCGGCAGGGTCTGCTGC
GGTACCGGCGCGCTGTCCACCACATGACCGTCGGCATCGAGCAGGCGCAGCTGGAACACG
CTGCGGCCCTCGGCGCGGGCGATGCCGCTGAGCTGCACGTGACCGTCCTCGGCAACGTCC
ACGCGATCGACCACGCTGTCGGCGGGGTCAAGCAGTTCCGCCTTGGCCTTGGCGACGCCG
CGCGCCTGTGCATGCACGTCGAAGCGTGCGCCGGGCGCGGTGTCGACGGGTGGCTGCAGC
GCGATCCACCCGCGCGTCGGAGCTACCGGCTGCCAGCGCACGTCGCGTGGCAGTACCGCG
TCGCGGTCACGCGCGACCAGGCCGGCACCGACCAGCGTCAGCGTGGAAGCCGGATGCTGG
CGCAGCGCCGTGGCCAGGTCCGGCACGCGCTGGCCCCCAGGCACATCGGCAGCCTCCGGC
AACAGCAGCCGTGGGCCTGCGCTGGCCGGCAGCGCGCCGGCCTTGTCGGCATCGATTCCC
AGCACGACCAGGCCGACCGCGGGTTGCTGGCCGGTGGGCGGGACCAGGCAGAAGTACAGC
AGCGTGGCAGCGATCAGCTGCAGCGCAATCACGATCCACTGGCGGCCACGACGCGCGGCA
TTGCCACGCAGCTGGCGCACGCTGGCGATGACCACGATCAGGGCGAGTGCCAGCGCAATC
CACAGGTTCACAGCGGAGGCGTTCATGGCTGTGCCTCCAGCGCATCAAGGTACCGCTGCC
CCATCGCATCGGCGGCACTGCGCCGCATCGCCTGCGGCAATGGACGCTGCAGCGCCCGCC
ACAGCTGCGCGCGCAGGCGCTGGCGGCAGTCGCGGCAACCGGGTTCGATGCGCAGCTGCT
CGATGGCGGCAGCCAGATCGAGTGCGTCGGGCAGGTAGGCGGCATTGCGCTGCTGCCAGC
TGGCGAGTGCGTCGAGGTCGGGCACGCTGGTGTCATCGCCGAGGCGCTGCCACGCTTCGA
CGATGGCCGGGTCGGGCGGCGTGCGTGCGGCCAGCGGCAGTTCACGGCTGGCCAGCCCAG
CGCGATCGCCACCCAGACGGCGCCCTTCATCGATCGGCGGCAGCTCCGGCCCCACCCGCG
CCAGATAGATGCGTTCGGCCTGCTGCACCTGCTTGATGAACCCCAGTGCCTTGTAGGCGA
ACGGCAGTGCCTGCTCCGGACGGCCCTGGCGCAGCTCGCCTTCGGCCGACCACATCTGGT
CCAGCGCGGCCTTCAGCGTGGCGCGGGTCTGTGGGTCGAGCAGGGTCGCGGCCTCGGCAT
GGTCGTGGGTGTGGCCGTACTCCGACAGCACATCGGTGGCGCTGCCGAACACCGGTGGCG
CATCGGCATTGGACGCCTTGCCGCCGTGGTCGTGGCCATGCGCGTCGTGCGCACCGGCCT
CGGCGCCATGGTCGTGATCGTGTTCGTCGTCGTGGCTGTCTGCGGTCGGCGCATCGCTGG
TGGGCAGGTCGCTGGTCGGCGGTGGCTTCGGTGCACCTTCGCTTTCTTCGCCCAGGAACT
GGCCATAGCGCAGGCGCAGGATGCGCTGGTCGACACCGATCGCATCGCTGCGTTTCACGA
AGTCCTCGGCGGCGAGGCTGCGTCGCTGCCGGATCAGCGCTTCGGCATCGATGATGATCT
GCCGCTGGCTGCGGAAATAGGCCGGCAGGGTCTTCTTGATGCGGCCTTCCAGTTCGGCAC
CGAGTGCAACCTCGGCGCTGGGCAGGCGCAGGATCACGCTGCTGCTGCGCCCGGTCTGCG
GTGTTGGCGCGTGGTTGTCGCGCACTTCCAGCTGGGCGATGACATCGTTGCCCGGTTGCG
CGCCCAGCGCAGCCAGATCAAGCGTGTGGGCGAAACGCCGCGCGGTGGCTTCGCCGCTGC
CGGCAAGCGTCACGCTGCGTTTCACGAAGGTGATGTTCTCACCGCTGCCCTGGGTGGTGG
TGATCGACAGCGTTGCCTGCGCGGCTACGCCATAGTCGTCGGTGGCCTCGAAGCGCAACG
ACCACTGGCGTTGCCCGGGCGTGCCCAGCACCAGGCTGGCGGCCGGCTCCAGCACGCGTA
CGCCGGGCGCGCGGTCGGCGACCACGTCCAGACGATGCAGGTCGGTTCCGGCCAACGCCG
GCTCGCTCACCACGCGGTACAGCACCGGCGTGCGCGCCACATCCTGTGCCTGCCACTGGC
CATCGTGTTCGTTCAGCGGCAACCGGCGACCATCGTGGAACTGCAGCCATGCCTTGTCCG
GTGCGCGATCGAAGCGCAACGACCACGACAGCCGGCTGTCGGCGGCGACCTTGGCATCCA
GTGCGTTCTGGGTGAGCGTGGCTTGGCCGGTATAGGCCGGCGCGTCGATGCGCATGCGGG
TGGACTGCAGGTGCAGTGGGCCCGCGGCAGCCGTGCTGCCAGGCGCCGCCGCACGGACCG
GCGCGGAGCCGGGGCTGGAACGTGGCCAGCCGAATGCCAGCGCAACGATGGCCAGGCCTG
CGATCCAGCACAGCGCCAATGCTCCACGCGGCCAGCGCGGACGCAGTTCCGGCATCGCGC
GTTCCAGCGTGGCCAGCACATGCGCGCGCTGGCGCTGCTGCAGCGGATTGAGGGTAAGCG
CATCGGCAAACAGCAGGTCGGCACTGTCCTCACTGGCGCCGCTGCCATCGAGCTGGCGCT
GCAACCACTGCGGGTCTAGCTGGCGGGAGCGTGCCGTGGCGAGCGCTGCGCAGGCAAGCA
GGCCGATGGTGCCGATCACGCAGGCGATATCGAAGCCCGCCAGGCGCAGCGCCAGCACCG
TTGCGGCCAGCGCCCACGGCAGGCCCAGCAGCAGGGTGACGAGCGCACGGCGGCGGCGCG
CGTGCTGCCAGGCGAGCTGCAGGGTGTTCATGCGGGCCCCCTGCGTCGATGACTGCTGGC
CATCCAGCGTTCCAGCGCGAACAGCAGCACGATGGCCAGCAGCAACCACGGGGTGAGCTT
GCGCAGCGGCGGCGTTGCCGCAGGCAGTGCTGCCTGGCGGGGGGCCTGGTCCCGGGCATC
GCCGAGGCGTGGCAGCGGAGGCGGCTGCAGAGCCAGCAGCAGCGCGCGTGGCAACTGTGG
ATCGCGCAGCGCAGCGTTGCCTGAGGCATCCCAGTCGCCGGGCAGAGACAGCAGGACACC
GTGGCCGATGCGTTGCTGCCACAGCAGCGGGGAGCCCTCGGTGTTGCGCAGCAGGATGCT
GGCCTCGGCGGCAGGCTTGCCGGCAGTCACTACACGTCCACCGTCCTGCAGCCACGCCTG
CCAGTTCGCCGGCAGTGCGCCAGTGCGGCTCCACACGCCGATCTCGCCGCGTTCGGGCAG
CGCATCCGCCACCAGAGGCGCGAGCGGCGCCTGCCTGCCCCACGCGCGCTGCAGTGCATT
CAACCAGTGCTGGACGGCGGCCGAAGCATCGCTGTGCACGCGCAGGCGCGGCAACGTTGC
GGCACTCGGTTGCTCACTCACCGGTATCGGCTGCGGACGCCACTGCACCTCGCGCGACAG
CTGCAGGCGTGCGCCGTCCAGGCCGGGCAGGGGATCGGGAACGTGCACGGTCAATGCGGT
GCCCGCAGGCAGCTGTGCGTCCAGTTCGCGCAGCAGGCTGGGCAGGGAAGCCGTGGACGC
GGGTGGCACTTGATCAATGGCCGGGAAGCCGGGCGCCAGCCAATGCCAGTTGCCCGCTTC
GGCGGTGCCGCGTAGTGCGGTCGCGTCCAGCCCTGGGGCTACGACCGTCCACGCAGTGGG
GGCTGGCGCAGGCCCGGTCAATGCAGGTCGTGCCAGCAGCAAGGCCAACGCGGCAAGCAA
CAGCAGGCGCACCAGCAGCAACGGCCAGTCATCGAAGCGGATGCGCTGGCGCGGCCGGAT
CTGTGCACGCAGCCAGCGCAGCGCGGCGAAATCCAGCGGTGTGTACGGATGGCGGCGGGC
GAGGTGGATCAGCAGCGGCAGCAACCCTGCAGCGAGCGCGGCCAGGCCCAACGGGAACAG
CAGGGTCATGCGCCGCCCCTGCGGCCAAACAGTGCCTGCAGTGGTTGGTCCAGCGGTTGG
TCGAGCCAGCCAGTGGCACTGGCGATGCCGCTGGCCTGCAGGCGCGACTGCAATGCGTTG
CGTGCGTCAGCGAAGCGTTGCAGGTAGTCGGTGCGGATCGCCGCGCCATCGCCCAGCAGT
TCCTCGCCGGTCTCCGGATCGCGGAAGCGATGGCCTGCGTCGAAGGGAAAGTCACGCTCG
TCGGCGGTTAGGATCTGCAGCAGTGCCACTTCGCGGCGTGCGCTGGCCAGTTGTTCCAGC
AGCACAATGCCGGCCTCGTCAAAACCGTCGCCGATCGCCAGCAGCAGGTCGCCCGGGCGC
ACGCGCTCCCACAGCGGGCGCAGGCGATCGGCCACAGGCCAGCCGCCACGCGCCTGCAGC
GCATGCAGTTGCAGGTGCACGCGATCACGCTGGCGTGCGCCGTTCGCTGCGGGCACCAAC
TGCAGTCCATCGCCATTGATCGCCAGCAGGCCGAAACGGTCGCCCTGCTGCAGGGCCAGT
TCCACCACGCAGGCGGCCACACCGCGCATGTGGTCCAGGCGGGTGCGCTGCGGTGCCGCG
CGATCGGCCTGGCCGGCCGAGGCGGTGGCATCAAGCAGCAGCCAGACCGTGATCGGGCTT
TCGCGTTCGGATTCGCGCACGAAGAAGCGGTCCGAGCGTGCATACAGCTTCCAGTCGATC
TGGCGCAGCTCATCGCCTGGTTCGTAGGCACGGTACTGGGCGAATTCGAGGCCGGCACCG
CGGCTGCGGCTGGCGTGCTGGCCGATGCCACTGGCGCCACTGGCCAGGCGTGGCCGCACG
CGGAGCGTGCGCAGGCGCGCACGCAGTTCCGGTGGCAAGGTCAGCGGGGTACCGGCGTTC
ACGCGTGGCTCAACCCGGGAACGGCACAGCCTGCAGCAGGGCGGCGACCACGTCGTCGGC
ACGCTTCTGCTCGGCCTCGGCGGCGAACGACAGCAGCAGGCGATGGCGCATCACCGGCGC
GGCCAGCGCCTGCACATCCTCGCGGGTGGCGGCAAAGCGGCCCTGCAGCAATGCGCGCGC
TTTTGCCGCCAGCACCAGCGACTGCCCGGCGCGCGGACCCGCGCCCCACTTCACCCACTG
GTTGATCGCGGCGGGTGCGCCTTCGCCTGGGCGGCTGGCGCGCACCAGGCGGGTGATCCA
GGCCAGCACATCCGGGCTGACATGCACTAGGCGTACGGCGGCCTGCAGCGCGATCACCGC
CTCTGCATCCATCACCTTCGGCACCGCGTCGTTGGCGCCGCCGGTGGTCTGTTCCAGGAT
CTGCCGCTCCTCGTCCTCGCTGGGGTAATCCACCAGCACGTGCAGCAGGAAGCGGTCCAG
CTGCGCTTCCGGCAGCGGGTAAGTACCCGCCTGCTCGATCGGGTTCTGTGTGGCCAGCAC
GAAGAACGGCGCCGGCAGTGCGTAGGTGGTGCCGGCGTAGCTGACCGTGCGTTCCTGCAT
CGCTTCCAGCAGTGCGGCCTGGGTCTTGGGCGGGGTGCGGTTGAGTTCGTCTGCCAACAG
CAGGTGGGTGAAGATCGGGCCCTGCTGGAAACGGAAATGGCGATGGCCGGTGCCGTGGTC
TTCCTCCAGCAGTTCGGTGCCGAGGATGTCGCTGGGCATCAGGTCGGGGGTGAACTGCAC
GCGCCGGAACTGCAGTTCCAGCGCCTGCCCGAGCGAGCGCACCAGCAGGGTTTTGCCGAG
CCCGGGCGCGCCTTCCAGCAGGCAGTGGCCGCCGGCCAGCAGGCCGATCAGCAGCTGCTC
GACCACGGTGTGCTGGCCCACCACGGCGCGTGCAAGCGCGGCGCGCAGCGCATCCAGGCG
TGGCAACAGGGAATCGAGGTCGGGGGAAGTCATGGGCGTGCCGGTCCTATCAATTGTTCA
ACGCGTACATCACGATGTTGACGCCGAAGCGGGTGTTGTCTTCGGCCAGGAAACGCTTGT
TGCGCCAGTCGTAGTCCCACTCGCAGCCGTAGTCCTTGTTGCTGTAGAGCAGCCCCAGGC
GGCCATCGATCTCGATGCCCTTCAGGTAGTCGTGCACCAGGTCGTCGCCCCAGCCGTTGA
GTTCGAAGCTGGTGGCCGGCGGGCCATCGGGGAAACGGAAGAAGCTGCGGTACAGCGGGT
GGCTGTTGGGCAGCTTCTGCAGTGCCCTGGGACCAAACAGGCGGCCCATCTGTGCCTCGA
ACGAGGTGGCGAACAGCCCATCGATATCGTGGTTGCAGTCGTCGACGAAGACGAAGCCAC
CATTGCGCACATAGCGCACGAAGTTCTGCCGCTCGGCGGCATTGAACTCCACCAGCGTGT
GGCCGGCCAGGTAGCAGAACGGCGCTTCCAGCATGCGCGGGTCGGCCAGTGCCACCACGT
GCTCCTGCGGGTCCACGCGCAGCGAGGTGTAGTCGATCAGCGAGGTGATCAGGTTGGACG
GCATGCGCGCGTCCACGTCCCAGTCACCGGAGTCGTACTGCAGGCGGGTGAACCAGAAGT
CGTAGCGCGAACTGCGCGGGCCTGCCTCTGCCCAGGCCGGCAGCGCCGCCGCCGAAGCGG
CAGCGGCCAACCAGCGCAGGCAGGCCCGGCGATCCATCAGACGGCGTCGGACAGCGAGGT
GAAGGTGAAATCGCGCAGCTTCATCGGCGGGATCATCATCACGTAGCTGGACTCATCACC
GGCCACACGCACCGGCTTGCCCAGCTCTTCGATGTTGTTGAGCATGATCACCGGCGACTC
GTTGAAGCGGAAGTTCTTCACCGGGTGCTTGATCTGGCCGTTCTCGATGTAGAAGGTGCC
GTCGCGGGTGAGGCCGGTCAGCAGCACCGTCTGCGGATCGACCATGCGGATGTACCAGGT
ACGCGTGACCAGGATGCCCTTCTGGGTGCCACGCACCAGCTCGGCGGTGCTTTTGTCGCC
ACCGCTCATCAGCAGGTTGCCCGGCGAGGCCTTGGCGGTCTTGCCCTGCTTCTGCGCCCA
GAAGCGCGAGTAGTCCAGGTTGGCGATCTTGCCGTTCTCGATGATGGCCATGCGCTCGCG
CGGCAGGCCTTCGTTGTCCCACGGCAGCACCGGTGCGTCCGGATGCCACGGATCGGCGAT
CATGGTCACGCGCGGGTCGTAGACCTGCTCGCCCAGCTTGTTGCCACCACCCTTCTTCGA
CAGGAAGCTGCGGCCTTCATCGGCCGAGCGCGCACTGAAGAAGTTCATCATGAAGCTGAT
CAGGCCTGCCGCTGCGGCCGGCTCCAGGATCACCGTGTACTTGCCCGGTTCCAGCGCCTT
GGCTTCGGCCGACTCGGTGGCCTTGCGCATGGCGATGCGGATGTCCTGGTCGGCCTTGAA
GTCGGCCGCATCCTTCAGGTTGCGGCCGACCCAGCCAGAGCCGCGGCCATCTTCAGTGCG
CACAGTGCAGGTGTAATCGAAGTTGGTGGTGCGCTGGTAGGCGAAGTTGCCGTTGCTGTT
GGCGGTGGCCTGGAAGCCCTGGCCATCCTCGAGGAAGCCGGCGGCGATCAGGCCGTGACC
ACGGCACGGGGCGATCGAATCGGCGGCGACCTTGGCACGGAACGCCGGATCGATGGCAGC
AGTGGATTCGCTGAAGGTGGGGCTGGCGCGGTAGCTCTGCTTGCCGATGGCCGGCATGAA
CTCCGGGTTCTCCGGGGCCAGGCGGGCCAGGTCTTCGGCACGGCGCACCACGCGTTCCAG
CGCGGCATCGTCGAACTCGTTGATCGAGGCGGTGCCGACGCGCTTGCCGAAGGCGACGGT
GACTGCCAGTTCGGTGTTGTCGACGATGCCACTGGTGGAGACATTGTTCAGCGCGAAGCG
GATGTTGCCGCTGATCGCGCCGGCCAGCACGGCGGTGCACTCGTCGGCCTTGGACAGGGC
GATGACCTTGTCGAGGATGGCCTTGGCCTGGGCTTCGGTGAAGATACTCATGGTGTAAGG
GCTCCTGACCGGTCAGCCGAGGCTGCGTGCGGTGTTGATGACGTTGATGCCGTTGAAGCG
CGCGGTGGACGAGCCGTGCGAGACCGCCGAGACCTGTCCCGGCTGGCCCTTGCCGTCGAA
GAACGAACCGCCCAGGCGGTAGTCGCGTTCGTCGGCCACGGCGGTGCAGGCGTTCCAGAA
CTCCGGCGTGCGGATCTGGTAAGCCACGTCTTCCAGCATGCGGGTGATCTGGCCGTTCTT
GATCTCGTAGAACAGCTGGCCGCCGAACTGCGCGTTGTAGCGCTGCTGGTCGATCGAGAA
CGAGCCATCACCGATGATGTAGATGCCGTTCTCCACGTCCTTGATCAGGTCCGGCACGCT
CAGCGGCGTCTTGCCCGGTGCCATCGACACGTTGGCCATGCGCTGGAACTGCACGCTGGA
CCACGAGTCGGCATAGCAGCAGCCGTCGGACTCGGTCTTGCCGAGGATGTGGGCCTGGTC
GCGGATGGTCTGGTAGTCCACCAGCTTGCCGTTGCTGATCAGGTCCCAGCGCTTGCACTT
CACGCCTTCATCGTCGTATGCCACCGCGCCGAGGCTGCCGGGCTGGGTCTTGTCGGCGAA
GATGTTGACCAGCTCGCTGCCGTACTGGAAATGCTGTTCGCGCTTGTCCAGGGTGGCGAA
GCTGGTGCCGGCGTAGTTGGCTTCGTAGCCGAGCACGCGGTCCAGTTCCAGCGGGTGGCC
GATCGACTCGTGGATGGTCAGCCAGGTATGCGACGGATCGAGCACCAGATCGTACTTGCC
CGGCTTCACCGACGGGGCCTTCAGCTTTTCCTGCGCCTGCCGGGCGGCGGCGATGGCGTC
TTCCTTCATGTCGTAGGAAGAACTGTAGTTGACCACGCCATTCGGGCTGACCACCTTGCC
GGCGGCGGCGCCGTCCAGGTACTCGTAGCCCAGGCCCATCGGCGAGGACAGGCCCGAACG
GGTGCGGAACTTGCCGCTGCTCTTGTCGATGGCGGTGACCGTCATCGGCGCCCAGATGCG
GTGCACGTCCTGGTCGATATAGGAACCATCGGTGGAAGCAAAGTACTTCTGCTCGTTGAC
CAGGAACAGCATCGAGTTGACGAAGCTGGCACCAGCGCCCATTGCGGCAGCGTTGACGTC
CAGCAGCAGGCCGACCTTGTCCTTGATCGGCACCTCCATCGCATTCTTGCGGATCGGCGT
GCGCCAGCTCACTTCACCCACGCCCGGCGCCTTGGCCAGCTGCACCGGTGCGGTCTGCAC
GCCGGCATTGGCCTTGGCGATGGCCGCCGCCTGCTGCGCGGCCCTGGCCACGTCGGCGGT
ACCCAGTGCGTTGGTGGCGGCGAAGCCCCAGGCGCCGTTGACGATCACGCGGATGCCCAC
GCCGGTGGACTCGGTGTTCACCACGTTCTGTACCTTGTCCTCGCGGGTGATCACGAACTG
CCGCAGGTAGCGGCCGATGCGCACGTCGCAGTAGGTGGCACCGGCGCTGCGCGCCGCCTG
CAGCGCCGCGTCGGCCAGGCGCTTCTTCAATGCCGGGTCGAGGCTGGACTGCAGCTGCTC
GGCGGCGATCACCTTGCCGAAGAAGGAGGGCACGATCAGCCCGCCCGCGGTAAGCCCGGT
CAGGGCCAGGAAGTCACGTCTTTGCAAGGCTGCTCTCCATGTCGAAGGATGGGTGGCTCA
AGCGCCGAGACTGCGCGCGGTGTTGATGATGTTGATGCCGTTGAAGCGGGTGGTGGACGA
ACCGTGCGAGACCGCCGAGACCTGGCCGGGCTGGCCCTTGCCGTCGAAGAACGAACCGCC
CAGGCGGAAATCGCGTTCATCGCAGATGGCCGTGCAGGCATTCCAGAATTCCGGCGTGCG
GATCTGGTAGGCCGCATCCTCGACCATGCCGGCGATCTTTCCGTCCTTGATCTGGTAGTA
CAGCTGGCCACCGAACTGCGCGTTGTAGCGCTGCTGGTCGATCGAGTACGACCCCCGGCC
GTGGATGTAGATACCGTTCTCCACGTCCTTGATCATGTCCTCGACGCTGAGCGGCTGCTT
GCCCGGCGCCAGCGAGACATTGGCCATGCGCTGGAACTGCACGCTGGACCAGGAATCGGC
GTAGCTGCAGCCATGCGATGCATCGCGGCCGAGGATATGGGCTTCATCGCGGGTGGCCTG
GTAATCGACCAGGATGCCGTCGCGCACCAGGTCCCAGCGCTGGGTCTTGACGCCCTCGTC
GTCGTAGCCGACCGCACCGAGGCTGCCCGGCTGGGTCTTGTCGGCGAAGAAGGTGACGAT
GTCGCTGCCCCAGCGGAAACCCGCATCGCGCTTGTCCAGCGTGGCGAAGCTGGTGCCGGC
GTAGTTGGCTTCGTAGCCGAGCACGCGGTCCAGCTCCAGCGGGTGGCCGACGTTCTCGTG
GATGGTCAGGAACAGGTTGGACGGGTCCAGCACCAGGTCGTACTTGCCGGGCTTCACCGA
CGGCGCCTTCAGTTTCTCGCGCGCGTGGCGGGCGGCCGCAATGGCGTCCTCGACCGGGTC
GTAGGAATCGCGGTAGGCGGTGATGCCACCGGGCAGGTGCACCTTGCCGCGCGCATCGCC
ATCGAGGAACTCATAGCCCATGCCCATCGGCGAGGACAGGCCGGCGCGGGTGCGGAACCT
GCCGCTGGCCTTGTCGATGGCGGTGGCGGTGAACGGCAGCCAGATGCGATGGATGTCCTG
GTCGATGAACGAGCCATCGCTGGAGGCGAAGTACTTCTGTTCGTTGACCAGGAACAGGGT
GGAATTGATGTAGTCGGCGCCCGCATCCAGCGCGGCGGCATTGAGGGCCAGCAGCAGTTC
GACCTTGTCCTGGATCGGCACCGCCATCGCGTTCCTGCGGACCGGGGTCTGCCAGCGCAC
CTCCCCGACCGGCGGCGTCGGCGCCAGCTGCACCGGCCGGGTCTGGATGCTGGCGTTGGC
GCGGGCGATCGCGGCGGCCTGCTCCACCGCCGCGCGGACCGCGGCCTCGGTCTGCTGGTG
GGTGGCGGCGAAGCCCCAGGCCCCGTTGACGATCACCCGCACGCCCACGCCGGACGATTC
GCGGTTGGTCACATTGCCGACCTGATGCTCGCGGGTGATGACCGACTGGTTGAGGTAGCG
GCCGATGCGCACATCGCAGTAGCTGGCCTTGGCCGTGCGTGCGGTGGCCAGCGCCACGTC
CGCCAGGCGCCTGCGCTGGAGGGTGTCGACCGGGGCGAGCAGTTGCTCGGCGGCGATGGC
ACGGTAATGCGGCAGCAGCAGGCCCGCCAGGCCCAGACCGGAAAAAGCCAGGAACTCACG
TCGTTGCACAGCGTTTCTCTCTCTCGCTTGCGTGCGGCCGGCAACGGGCCGAGCCGATCA
CGTCAACCACTCGACTTTCGCCAGCGCGGGGCATCCGGGCAAGTGACTGCAGTCATGGTT
GGGGGTGTTTCGGCAGGGCTTGCAGCCCTGCACCTGCTCAGAGCCGGAGCAACAGCCACA
GCAACAGCGGGCTTGCTGAGGGATGGCGGGGCGGTGTGGGTGGGCAGGACACGCCGTTAA
CCCCCCTCCGGGGTCCGGCCCAGCCGCTGGCGGCTGTGCGTTCGGGCGCTTGCGAAGCAG
TGCTTCGCAAGCAAAGCGCCCTCACCCATGGGGGCTCGATGGCGCCATCCATGGCGCCAA
CGGTCCTGCCCACCCACACCGCCCCGCCTCTGACAGATTCCGTGCGCTGCTGGTAGGTGT
CGACCTTGGTCGACACATCTGTCAGATATCGAATGAAATTCGGGGTCAGATCCGTTTTCC
TGCGGAAAACGGATCTGACCCCAAGAGCCGTTCCAACAGACCGCAGGAAACTGTCGAAGG
CGGGGTGGGTCCGGTGGCAGGGGCGTGAGCGCCATGGATGGCGCGACCGAGCCTCCATGG
ACGGATTTACGGCGTCCCCTGCCACCGGATCCACCCCGCCATCCCTCAGGAAGCCCGCTG
TTGCTGTTGCTTTGGCTGTTGCCGTTGCTGTGGCTTGAAGCAGGTGCAGGGCGCAGCCCT
GCTCGGAACACCCCCCTCGTGCACAATGGGCCGACCCCGCCTGGACACCGTCCTGATGTC
GAGCAAGCCGCATTCAGAAGCCTGCGAGCGCAACCGCGAACCGATCGCCGCCGCACTCGA
CCCGTGGATGGGCGACCGCCATCGGGTGCTGGAAATCGGCAGCGGCACCGGCCAGCACGC
GGCCTTCTTCGCCGAGCGTTGGCCCTGGCTGCGCTGGCAGCCCAGCGACCATCCGGACCA
TCTGCCCGGCATCGAGGCCTGGCGCGCGGAAGCGGCGCTTCTGAACCTGCTGCCGCCGGT
GGCGCTGCAGGTGGAACTGCCACCGGCGCCTGGGCTCAGCCTGCCACAGGGCAGCACGTT
CGACGCCGCGTTCAGCGCAAACACGCTGCACATCATGAGTTGGGCGCACGTGCAGGCGTT
GTTCGCCGCGCTGCCATCGGTGCTGCGTCGCGGCGCGCTGCTGGCGGCGTACGGCCCGTT
CAACTACGGCGGCCGCTACAGCAGCGACAGCAACGCGCAGTTCGATGCCTGGCTGAAGGC
GCGCGACCCGCGCAGCGGCATCCGCGATAGCGAAGCGGTGCAGGCGCTGGCCGCCGACCA
CGGATTCACCCGCCTGGGGGATGTGGCGATGCCGGCCAACAACCGCCTGCTGCTGTGGCG
GTTGGGGTAAACCATCGGTAGTGCCGGCCGCTGGCCGGCAACCGATTGCCGGGATGAATG
CCGGCCAGCGGCCGGCACTCCCTTCAGGCCACCTGCACGATATGCAGCGCCTTCGGATTG
CGCCACTGCGCCAGCAGGGCCGCTTCGCGCGCCTTGGCCTGCTCGAAATGCGCTTCCTTG
ACGTGGCCGAAGCCGCGGATGTGCTCGGGGATGCTGGCAATCTCCACCGCCAGGGCCAGG
CGGTCGTCATCCAGGCCGTCCAGCAGTACCTGCACGGTGGCCTCGTAATCGCCGATCAGC
TTGCGCTCCATGCGGCGTTCCGCGGTGCGCCCGAATACGTCGAAGCGGCCGCCACGCAGG
AACTTCAGCCTGGCCAGCAGGCCGAAGGCCTTGAACATCCACGGGCCGTATTCCTTCTTC
AGCAACCGGCCCTGCTCATCCTTCTTGGCGAACAGCGGCGGCGCCAGGTGGAAGCGCAGC
TGGTAATCGCCCTCGAACTGCTGCTGCAGGCGGCGCTGGAAGTCGCCGCTGGTGTACAGG
CGGGCCACTTCGTACTCGTCCTTGTAGGCCATCAGCTTGAACAGGTAGCGGGCCACGGTC
TCGGTCAGCGCAGTGGAGCCGCCGATGCGCTCGGCTTCGGCGGTGCGCACGCGCTCGACC
AGGCGGCGGTAACGGTTGGCGTAGGCAGTGTCCTGGTACTCGACCAGGAACGCGGCGCGG
CGCTCGATCATTTCATCCAGCGAGCGCGACAGGCGGGCGTCATCCAGCGGCAGGAACGCC
ACGTCGCCACCGTGCGAGGGCAGGCCGCGCAGTTCGCGTTCGTCGCCGGTGTTGCGCGGT
GCCGCAGTGGCACCCCATTCATTGCCCTCCCACTCGCCTGGCGGCAGCGGATGCAGCGGG
CCCGGGGTGGATTCGGCATCGGTGTGGCGGTTGCGCACCAGGCCGGCGGCCTGCTGCACG
GCCTGCGGATCGACCACGGCCAGGCGGCCCCACGCAAAGGCCTGCTGGTTCATCGCCACG
GCGGCGCCATTGAGCTCGATGGCGCGCATCAGTGAGTCGAACGACAGCGGCACCAGGCCC
TGCTGCCAGGCGTAGCCGAGGATGAACAGGTTGGCGGCGATGGCATCGCCCAGCAGCGCG
GTGGCCAGCTGGGTGGCATCGAGCAGCAGTGGTTCCTGGCCGCCCAGTGCCACGCGCACG
CCGGCGATGATGTCGGCGGCGGGGAACTGCATGTCCGGGCGCGTGGTGAAGGTGCCCGGC
ATCGCTTCGTAGGTGTTCAGCACCACCTGCGAACGGCCGGCACGCACCTTCGAAAGCGCC
CAGTAATCGTTGACCACCACCATGTCGCAGCCCAGCACCAGGTCGGCCTCACCGGCGGCG
ATACGCACGGCGTGGATGTCTTCAGGGCGACGGGCAATGCGGATATGCGTGGTCACCGCG
CCGCCCTTCTGCGCCAGGCCGGTCTGGTCGAGCACGGTCGCGCCCTTGCCTTCCAGGTGG
CCGGCCATGCCCAGCAGCGCGCCGATGGTCACCACGCCGGTACCGCCGACGCCGGTGATC
AGGATGTTCCAGGGCTGTTCCAAGCTGTCGCGAAGGGTCGGTGCCGGCAGGTTGTCCAGC
AGCGTGGACGCATCGCGCTTGCTGCCCTTGCGCGGCTGGCCACCGTGCACGGTGACGAAG
CTCGGGCAGAAGCCGTTCACGCAGGAATAGTCCTTGTTGCAGTTGGACTGGTCGATCTCG
CGCTTGCGCCCGAACTCGGTTTCCTTCGGCAGCACCGACACGCAGAAGCTCTTCTTGCCA
CAGTCGCCGCAGCCTTCGCAGACCAGCGAATTGATCAGCACCCGCTTCTGCGGGTCTTCC
AGCTTGCCGCGCTTGCGGCGGCGGCGCTTCTCGGTGGCGCAGGTCTGTTCGTAGATCAGG
ATCGAAACACCCTTCACTTCGCGCAGGCGCTTCTGCACTTCGTCCAGCTCGCTGCGGTCA
TGGAACTCGACGTCGCTGGGGAAGTGCTCGCGCTGGCCGGTCCACTTGCCGATGTTGTCC
GACAGCACCACGATGGTGTGGATGCCTTCGGCGCGCATCTGCTTTGCGATGTCCGGCACG
CTCAGCGGACCGTCCACCGGCTGGCCGCCGGTCATCGCCACCGCATCGTTGTAGAGGATC
TTGTAGGTGATGTTGACGCCGGCAGCGACCGCCTGGCGGATCGCCAGCGAACCGCTGTGG
AAGTAGGTGCCGTCGCCGAGGTTCTGGAACACGTGCGGGGTATCGGTAAACGGCGCCTGC
CCGGCCCAGGTCACGCCTTCGCCGCCCATGTGGGTGAAGGTATCGGTGCTGCGGTCCATC
CAGGTCACCATGTAATGGCAACCGATGCCGGCCAGCGCACGCGAGCCTTCCGGCACGTTG
GTGGACGTGTTGTGCGGGCAGCCGGAGCAGTAGTGCGGCACGCGCGGAAAACTGGCGCGC
GGCAACGCAAGTTCGGCTTCCTTCTCCTGCATCCACTGCAGGCGCTGCTCGATCGATGCG
TTGTTGAAGAACTTCTGGATGCGGCGACCGATCACGCCGGCGATGGTGGCCGGGGTAAGT
TCACCGGTGGACGGCAGGATCCACTCACCGCTCTCGTCGTACTTGCCGACGATGGACGGG
CGCTGGCCCCAGCTGGCCGGCCAGTTGAAGAACTGTTCCTTCATCTGGCGCTCGATGAAG
GCACGCTTCTCCTCCACCACGATGATGTCTTCCAGGCCCTGCGCGAAGCGCGCGATGCCC
TGCGGCTCCAGCGGCCAGGTCATGCCGACCTTGTACACGCGGATGCCGATGTCGGCGCAG
GCGGCTTCGTCCAGGCCCAGGTATTCCAGCGCCTGCAGCACGTCCAGGTAGCTCTTGCCG
GTGGTGACGATGCCCAGCCGCGCGCGCGGCGCATCCATCACCACCTTGTCGATGCCATTG
GCGCGGGCGAACGCCTGTGCGGCCTTCACCGCATAGCGGTGCAGGCGCATTTCCTGGTCC
AGCGGCGGGTCCGGCCAGCGGATGTTGAGGCCGCCCGTAGGCATTTCGAAGTCTTCCGGC
AGCACGATGCGGCGCGCCATCGGGTCGACCTCGACCGAGGCCGACGATTCCACCGTCTCG
GCGATCGTCTTGAAGCCGACCCAGCGGCCGGTATAGCGGCTCATCGCCCAGCCCAGCAGG
CCCATGTCCAGGATGTCCTGCACGCCGGCCGGATTCAGCACCGGCATCATCGCGCTGACG
AACTCGTCCTCGCTGCCATGCGGCAGGGTTGAACTGCGGCAGGCGTGATCATCGGCGGCC
AGCGCCAGCACGCCGCCATGGCGCGAGGTGCCGGCGGCATTGGCGTGCTTGAACACGTCG
CCGCAGCGGTCCACGCCTGGGCCCTTGCCGTACCACATGCCGAACACGCCCTGCACGTTG
GCGCCGGGGAACAGGTTGGTCTGCTGGGTGCCCCACACCATGGTGGCGCCCAGGTCCTCG
TTCAGGCCGGGGGTGAACTTCACCTTGGCCGCGTCCAGGTGCTTGCGCGCGCGCCACAGC
TCCAGGTCAAAGCCGCCCAGCGGGCTGCCACGGTAGCCACTGACGAAACCGGCGCTGTCG
ATGCCTTCGTGCGCGTCGCGCAGCCGCTGCATCAACGGCAGTTTCACCAGCGCCTGCACG
CCACTCAGGTAGATCCGCCCCTCGTTGCGGGTGTACTTGTGGTCGAGCGTGTAGTCACGG
TCGATCAGGTCGGCGGAAGAGGGCGAAGTGAGTTGCGCGGTACTGGTCATGGCTGGCCCG
GTCAGGATCGGCTGGCACCGGCCGCGTGCAGGCACGCGGCGGGAAAGGCGCGAATTGTAG
CAGCGAGGCCCGACCGGCCCGGCACTCGCGCCGGCGGCCATGCTGGGGTTAGGATCGGGG
AGAGAGAGGGAGGCTGCGGTTGCGGCCTGGGGAGAAGGGATGTCAGTTGCAGGAAAGATC
CTGGGCAGCATGTTGCTGGTCTCGGGAACGGCCCCCGTGTGGGCCGCGCCGGCGGTGCCG
GCACCACAGGAGTTCTACTTCGACAGCGATGCGGCCGCCGTGCCCATGATCGTGGTCCAG
TCCGACGGGGATGAGCTGGTGGCGCAGCTGCTCAAACAGCGCGAGCGCGGCCGGCGTACC
GTGGAGGCCACCGTGCAGCTGGCGTCGGTGGCCATTGCGCAGGGCCGCACCGAGCTGGGT
GAACAGCTGTATCGCGAAGCACTGAAGGATGCGCCGGTGCAGGGCAGCCTGGGCCGTAGC
GTGCGCTGGAATTACGGCTGGGACCTGCTGCGTCAGGGCCAGCCCGAAGCCGCCCTGGAG
CAATGGCAGGCCGCTGCCGGTGGTTCGCTGAGCAAGCCGGGCTGGCTGCCACCCACCTAT
GCGCTGGCGCTGTGGCGGGCCGGGCAGAAGCAGGAGGCGGTGCAGTGGTATGCCGCAGCG
GTGCGTACCGAGCCGACGCAATGGAGCGACAGCAGCCGTTTTGCGCAGTTGTTGCCGTTG
TGGCGTGACGACGAGCGCGCCTCGCTGGCGGAAGTGCAGCAGGCCTGGGCGGCCGCGCCG
CCGGCCTGGCCCTGAGGGAGGGGGGGGCCGGGTTGCACCCGGCACCCGCAGAGGCAACGG
CTGGAGCAACTGCAGCAGCCGAAGCAACAGCGGGCTTCCTGCGGGATGGCGGGGCACTGT
GGGTTTGCGGGGCCGCCGTAAACCCATCCATGGGGGCTTGGTCGCCGCATCCATGCGGCT
CACACCCCGCAAACCCACAGTGCCCCGCCTTCGACAGGTTCCGGCGGCTGTTGGTAGGTG
TCGACCTTGGTCGACACGGTAGGTCCACGCCATGCGTGGATGAAATCTGCCAGGGATAGA
AATCGAACTGGGGTCAGATCCGTTTTCCTCTGGAAAACGGATCTGACCCCAGGGCCTCAA
GAGCAGCCAGCCAACCGCTTTTGCTTTTGCTTCTGCTCTTTTTCTTTCTTCCACGTGGCT
GATCGCCAACCGCAGCTGTTGCTTTCAGCAACCAGCCACGAGGGGCTGCGCCGTTCGCCG
GAACCCCTCAATCGTCCGCGGAAACCGTCCGCCCCGACGCCCATGCCCGCAGTGCCTCTA
CCTGCTCGGCCATCAGCACCGACAGCGGCCGCGTCGCACGGATCTCGTTCATCAGCAGCT
CGGTATCCAACGGCCGGCCTTCGGCGTGCGCCGCATACAGCCCGGCCACGATCGCCTGCT
CGATCTCGGCGCCGGAGAAACCATTGGCCGCGGCCGCCAGCGCCGGCAGCGCGAAGTCGT
CGCCGTTGAGCTGGCGTCGCCCCAGGTGCAGCCGCAGCAGCTCCACACGCACCTCAGGCG
TGGGCAGGTCGACGAAGAAGATCTCGTCAAAGCGGCCCTTGCGCAGCAGTTCGGCCGGCA
ACTCGTGTACCTGGTTGGCGGTGGCGACGATGAAGACCGGCGCCTTGCGTTCGGCCATCC
AGGTCAGCAGGTAGCCGAGCACGCGGCGCGATACGCCACCGTCCTCGCCACCGCTGGCCA
GGCCCTTCTCGATCTCGTCCATCCACAACACGCAGGGCGCCAGCTGCTCGGCCGAGGCCA
GCGCCTGGCGCAGGTTGGCCTCGGTCTCGCCGTGGTACTTGTTGTACAGCGCGCCCACGT
CCAGGCGCAGCAGCGGTACGCCGAAGCCGGCGGCGGTGGCCTTGGCCAGCATCGATTTGC
CGCAGCCCTGCACGCCCAGCAGCAACATGCCGCGCGGCGGGTCCAGGCCGGCCGGTGCCG
AGCCGGCGATGAAGGCCACCCGGCGCTGGCTGATCCAGCGCTTGAGCCGGTTGGCACCGG
CCACGTCGCCGAAGCGCGCGCTGTCATGCTCGAAGAACAGGTGGCCGCTGCGGTTGAGCA
GCTCGAACTTCAGCCGTGCCAGCTGCGGCAGGTCGTCGTCGCGCAGCGCGCCATCGGCGT
AGATCAGCTGGCGGGCGATGCGGCGGGCATCGACCAGGCTCAGGCCCTGCAGGTTCTTCA
GGATCTTCTTCACCGCCTCGCTGTCGACCTCGACACGGCGGCCGCCGTGTTCGCGCGCAT
AGGCGTCGGCCTCCTCGCGCAGCATCTTCAGCAGGGCGTTGGCATCGGGCAGGCGCGGGT
TGAAGCGCACCGCCAGGGCCTCCAGCTCGGCCGGCAGCTCGACCTTGGCGCCGATCAGCA
CCAGCACATGCGGCTCGCTATGGCGGCGCTGGATCAGGTCGCGCAGCGCGCGCTGGTGGC
TGGCATACCCCAGGTAGGGGTGGAAATCGAGCAGCAGGTAGACACCCCGCTGATCGGCCT
GGCGGATCATCTGCAGGGCGGCGCTGGCATCGGGCGGGCCGACCGGCGGGTCCTCGCGGT
CCAGGTCGATGCGACGCAGGCCCTCGGTGATGGACCAGCGGTGCAGGGCCCGCCACACGT
GCATCAGCGTCTGCCGGAACAGCTCGACGATGCGGGCCTCATCCTGGGTCTCGATCACGA
TCAGGGGGGTATTGGCGCGGATCAGTGCGCTCAGGTCCTGCAGTTCGCTCATGCCGGTTC
GATCCTTCGGGGGCGCCACGATAGCAAAGGCGATGGCCACTGGTTCAGCACGGTGCTACC
TCCCGTCACCACCGCCGGTGTACGCTCGGGGCACGTACCCGGAAGCGAGGCTGGCATGAA
GACGATCCTGGTGGCCGGTTCCAAGGGCGGGGTGGGCAAGACCACCGTCGCCACCCACCT
GGCCGCGTACGCGGCATTGCAGGGCAAGGCCACGGTGATCGCCGATGCCGACCCGCAGGG
CTCCAGCACCCGCTGGGCACAACGGCGTGCAGGGCTGGAAAGCGCGGTGCTCCCCATCGA
TGTGTATCGGAAGAAGCAGTGGGCGCAGAAGCTGCCTGACGGTACCGATACCGTCATCAT
CGATGCACCGGCCGGTGCGCTGGCCGACGATATCCCCCATTTCCTGGACGCGGCCGACGC
CGTGGTGGTGCCGGTGCTGCCCTCGGCGCTGGATATCGAAGCCATCGTCGGCTTCCTCAA
CAGCCTGGCCCAGAACCCGCGCGTGCACAGCCGCAAGCTGCCGGTGGGGCTGGTCCTCAA
CCGCACCAAACCCTGGACCCAGACTTCGCAGCAGGCGCTGCAGATGCTGGCCGAATGGCC
ATACCCGGTGGTCGCGCAGCTGCGTGACAGCCAGAGCTACGTGGTCATGACCGGCCTGGG
CCGCAGCCTGTTCGACTATCGCTCCGCCCAGGTGCGCGAACACCAGGCCGACTGGGAGCC
GCTGCTGTCCTGGCTCAAGCTTTGATGCCTGCCTCACTTCTCCTGCTGCATCCTCTTCTC
CATGGAAACCCGCGATGCGTGAACTGATCCTGCTGCGCCATGCCCATGCCGAACCCGCCG
TTTCCGGCCAGGCCGACCTCGACCGGCCGCTGTCGCCGGTGGGGCTCGCCGAGGCCGAAG
CCGCCGGCAAGTGGTTGAAGGAAAACAACCTGCTGCCCGACTGCGTGCTGTGCTCGCCGT
CGCGACGTACCCGCGAGACCCTGGAAGCGGTGATGACGGCCATCGGCTATGTCGAAAAGC
GCCTGGAAGACCGGATCTACGAAGCCACCCCGGGCACCCTGGCGGCGCTGGTGGACGAGC
GTCGTGACCTGGACCGGGTGCTGATCGTCGGCCACAACCCGGGCCTGGAGCAGCTGGTGG
CCCTGATGACCGACGGCACCAGCAGTGACTATCGCGGCATGCCGCCGGGCGGCGTGGCCG
TGCTTGGCTTCCCGCGCGAGGCCTCGATCGAACCCGGCGTGGCCAGCCTGAACGCGTTCT
GGTGGCCGTGATCCGATGAGCCTGGCGCGGCGCAGCCGCTTCCTGCTGCCCGCGTTGCTG
GCGCTCGGCCCGGCCTGGGCCGCGGCGCCCCCACCGACCCCGTTGCCGCCCGTGTCCGCC
GAGGCGCCACGGGTATTGCGCCTGGATACCCAGCGCTCGCGGATCGGCTTCGAGGTGCGC
ACCCGATTCGGCCAGCGCATCGAAGGCGTGTTCCCGCACTTCGAGGGGCGTATCGAGATC
CTGTCCGACGGCCGTCACCAGGTGCACCTGAAGATGTTCACCCGCTCGGTGGAGATCCCC
GGCAAGGCGCGCTATACCGGCTGGATGCGCGGCGAGGAGTTCTTCGATGCCGGGCGCCAT
CCGGTGGTCGAGTTCGACTCGCTGCCCTACTGGCCGGAGACCGTGGAGCAGGGCGGCGCC
ATCAACGGCCGGCTGACCCTGCGCGGCATCAGCCACCCCGAGTCATTGCAGGTCGAGAAG
GCGGAGTGCGCCCGACCCGGCTATGATTGCGACGTCGTCAGCCGCGGTACCGTGCAGCGA
GGCCGGTACGGAATGGACAGCTGGCAGCTAGCCTTGAGTGACCGAGTGACCTTCGTATTG
CGTGCGCGCCTGAGCGAGGCGCCGAAACCGTGAACCTCCTGCTGCGCGTCCTGGCGCTGG
CAACCGTGTTGCTGGGCAGCGGTTGTGCATCGCTCTCGCATGCCGAGCGTGACCGTGCCG
AAGCGATTGCCGTGCAGGCGCGCTCGACCGACGTCGACTGCCAGCGCGCCGACCGCTGCG
CGCAGGACTCGCCGTTGCGTGCGCTGGCGGGCCGGGCGTTCACCGAATCCACCCCGGAAC
AGCCACGCCACTACGCCACCCTGCTCGACGAGGGCGAGGGTGCCCTGGTCGCGCGCCTGA
ACCTGCTGCGCAGCGCCACCCGCAGCATCGACCTGCAGACCTACATCTTCGACAAGGACG
ACAGTGCCCGGCTGGTCATCGACGAGCTGCTGGCCGCGTCGCGGCGCGGGGTGAAGGTGC
GGGTGCTGATCGACCAGCTCTCGGCGATCTCCGACCTGCAGATCCTCGGCGCCCTGTCCG
GCGCGCACCAGAACTTCCAGCTGCGGGTCTACAACCCGACCTTCGGCAAGGCCCGGCTGA
ACTACTTCGACTATGCCGGCAGCGTGCTGTGCTGCTTCCGCCGCTTCAACCAGCGCATGC
ACAACAAGCTGCTGGTGATCGACGATGCGATCGGCGTGGTCGGCGGCCGCAACTACCAGG
ACGACTATTACGACTGGGACCGCGAGTACAACTTCCGCGACCGCGACGTGCTGATCGCCG
GCCCGGAGGCGCGGGCGATGGCGGCCAACTTCGATGCCTTCTGGCGCGCCAGGCGCAGCG
TGCCGGCCGAGCGCCTGAACGATGTCGGCCGCACCCTGCTGCGCGAGGGCGTGCCGACCC
TGCCGCCGGCCAGCTTCCGCCGCCCCGAGCGGGTGGAGCGGGTCAGTGCCGAAGCCAATG
ACATGGACTTCGTCAGCCGTTCCTTCGTCGATACCGCGTTGCCGGTGGCCTCGGTGAGCT
ATGTCGCCGACCTGCCGCGCAAGCACCGGCGCGAGAAGGCCGATGCGCCACTGGCCGGAC
AGCACGTGACCGAGCCGCAGCTGGATGCGCTGATCGCCGGCGCGCAGAAGGAAGTGATCC
TGCAGACGCCGTACCTGGTGCTGTCCAAACCGGCGCAGAAGCTGTTCCGCGAGCTGCGCA
AGCGACCGCAGCCGCCGCGCGTGGTGGTGTCCAGCAACAGCCTGGCGGCGACCGACAACC
CGATCGTCTATGCGCTGTCGTACAAGTACAAGCGGCGCAACATGCGCGAACTGGGCTTCA
ACATCTTCGAATACAAGCCGTTCCCGCTGGATGCACCGGTCGATTACCGCAACCTGCTGC
CCGACCCGATCGCCGCGCCGGAAGGCGACGACGACGGCGGGCGCAACCCGCTGATCGGCG
GCAGTGCTGCCGGCAGCAATGCCGGCGACCGTCGCGATCGCGATGAGCATCCGGCACCCA
CCGGCAAGCAGGGGCCGGTGAACCATCCGCGCACCGGCAGTGCCTACCAGAACGCGCGCG
AGCGCCGCCGTGCGGCCGGCAGCGAGGTCGAGACCCGCCTGCTGCGCACCGAGACCCGGC
CCTCGTTCCTGGGCAGCAAGGCGGTCAACAAGCCGTTGCCGGTCACCCGCAAGGGCGCGC
GCATGGGCCTGCATGCCAAGTCGCTGGTGGTCGATCGCCGCATCGGCGTGGTCGGCACCC
ACAACTTCGACCCGCGCAGCGAGAACTACAACACCGAAGGCGCGGTGATCATCGATGACC
CGGCCTTCGCCGAGCAGCTGGCCGAGAGCATCCTGCGCGACACCCACCCGCAGAACTCGT
GGACGGTGGCGCCGCGGGCCAAGCCGCCGGTGCTGTCCGGGCTCAACTACAGCGTCGGCA
AGGCCTCCGAAGCACTGCCGATCCTCGACTTCTGGCCGTGGCGCTATGCCACCGACTACG
AGTTCAAGCCCGGCCCGGACTGCCCGCAGCCGTTGCCCCGGCAGGACCCGGGCTTCCACC
GCTGCTATGTCGCCGTGGGTGATTTCCCCGAGGTCAATGTCGGCCCGAAGTGGCTGCTGG
TACGCATGCTGACCGCATTCGGCGCCGGCCTCGTTCCCATCCTCTGAAGGTGCCCGCATG
ACCCAGGTGTTCCGCGAAGCCGTTTCCCTCGAGCAGCTCAATACGCTCAGCCGCAACACC
GCGATCGCGTCGCTGGGCATCGTCTTCAGCGCGGCCGGTGACGACTGGCTGCAGGCCACC
ATGCCGGTGGACGAGCGCACCCGCCAGCCCTACGGCATCCTGCATGGCGGCGCGTCGGTG
GTGCTGGCCGAGACCCTGGGCAGCAGCGCCGGCAACCTGTGTGTGGATACGGCCAAGCAG
ATCTGCGTGGGGCTGGAAATCAACGCCAACCACGTGCGTGCGGTGCGTTCGGGCACGGTC
ACCGGCACCGCCCGCGCGCTGCACGTGGGCCGCAGCACCCAGCTGTGGGAGATCCGCATC
GAGGACGAGCAGGGCCGGCTGGTGTGCATCTCGCGGCTGACCCTGGCGGTGGTGGCGGCC
GGCCACGGCTGAGCCCCGGACGGGCGGTGACGGCAGCGGAACCCAGCGTTCCCTGCCGAT
TGCCCCGGTCGATGGGTGTTATGGCCTAAATCGGCTGGCAGCGATGACGGCCCTCCGGTA
TCGTGCGCGGATGACTTCCCCCACTCCGGCCCCCCGCGGCGGCGTGGCGCGTGTGTGCCG
TTACCTGTACCGCGTACCGCTGCTGTTGGTCCACATCATCGTGTTCCTGCCGCTCATCCT
GATCGGCATGCTTCGGCCGTGGGGCGAACTGCGCGTGGGCGAGGCGACCCTGGGGGCCAA
AGTGGTCAACTGGTGGCAGGGGGGGCTGATGTGGATCTTCGGCTTCCGCCTGGTGCAGAT
CGGCAGGCCGCTGCCCGGCGCCGTGCTGTTCGTCGCCAACCACGTCAGCTGGGTCGACAT
CTGCATCCTGCACAGCCAGCGCATGATGGGCTTCGTCGCCAAGCGCGAGATCGCCAGCTG
GCCACTGGTCGGGTGGCTGGCCGCGCGCGGGCAGACCATCTTCCACCAGCGCGGCAACAC
CGAATCGCTCGGTGGCGTGATGCAGGTGATGGCTGATCGCCTGCGCGAAGGCAAGGCAGT
GGGCGTGTTCCCCGAAGGGCGTACCCGCGGTGGCCACGAAGTGGGCCCGTTCCATGCCCG
CATCTTCCAGGCGGCGGTTGAGACCGGCGTGCCGGTGCAGCCGGTGGCTCTGGTGTATGG
GCTCAAGGGCGACGCGCAGACCATTGTCGCGTTCGGCCCCGGCGAGAGTTTCTTCGCCAA
TTTCCTGCGCCTGCTCGGTGAGCCGGCGCGGCGTGCGGAAGTGCATTTCCTGGCACCGAT
CGGTGCGCAGGACCTGGAAGGCCGTCGGCGCATCGCGGAGACGTCGCGCGCGCGCATCGT
GGCGGCCATGAGCACGCAGTGAGGGTGCGGTGGCCCTGATCCCGCCACCCGTCCTGGACG
CCGGCACGCCGACGCTGCACGCGGCTGACTACCAGCCACCGCGCTGGCTGCGCAATCCGC
ACCTGCAGTCGATGCTCAGCTCCAGCCGCATGCGCCTGCAGCGCGGCCTGCTGCTGCTGG
CCGCGACCGGCGCGATCAGCGAGGAACTGATCCTCGACGGCGGCGACGGCGTGCGCCTGC
AGGGCTGGCACAGCCATGTCGAAGGCCGCGAACCCAAGGGCATGGCCCTGCTGCTGCATG
GCTGGGAAGGCAGTGCCGAATCCAGCTACATGCGCATGGCGGCCGCGCGCATGCTCGAAC
AGGGCTTCGACGTGGTGCGGCTGAATTTCCGCGACCACGGCAATACCCATCACCTCAACC
CCGGCATCTTCCACTCCAACCTGATCGACGAAGTGGTGCATGCCGCAGGCGATATCGCCC
AGCGCTGGCCGCAGCTGCCGCTGGTGGCCGCCGGCTACTCGCTGGGCGGCAACTTCGTGC
TGCGCCTGGCCCTGCGTGCGCCGGCGGCCGGCGTGCCGCTGCTGCGCGTCGCCTCGGTAT
GCCCGGTGCTGGACCCGGCGCTGACCATGGAGAGCATCGAGAACGGCCCGGCAATGTACG
ACTGGTACTTCCGGCGCAAGTGGGCCGGTTCGTTGCGGCGCAAGCGCGACCTGTTCCCCG
AACTGAGCGACTGCGACGACCGCGTGCTGAAGCTGGACATCCGCGCGTTGACCGCCTGGC
TGGTCGAGCGCCACACCAGTTTCGGCTCGTTGCAGGCCTATTTCGACGGCTACTCGATTG
CCGGCGATCGCCTGTCCTCGCTGCAGGTGCCGGCCGACATCCTGATGGCACAGGACGACC
CGGTGATCCCGTACGCGACCTTCAGCGACTGGCAGCTGCCGCGCAACGCGCACCTGGAAA
CCGCCTGCTGGGGCGGCCACTGTGGCTTCCTGGAAAACTGGCGCGGTGACGGCTTCTCCG
AGCGCTGGGTGGCGCAGCGCCTGCAGCGCGTGCTGCAAGGCTGAACCGGCACGGGCGCGC
AGGCCGCTACAATGCGGGTTTGCCCTTGAACCGGACCGCCATGCAAGACCAGATCATCCA
AGCGTTGCGCCAGAACGAGGCCGACCAGGCCGTGCAGCTGGCCCAGGCGTGGACCCGTGA
TGAACCCGGCCAGGCCGAGGCCCACCGCTGGCTGGCGCTTGCGCTGCAGCAGCAGGGCAA
GGCCGAGGACGCGATGGAGGCCCTGCAGCAGGCGCTGCAGCTGGCCCCGGACAATGCCCA
GCTGCACCTGCAGCACGCCGGCCTGCTGCTGGCCCTGCGCCAGTTCGACGGCGCTGGCGA
AGCACTGACGCGCACCACCGGGCTGGACCCGAACGCTTTCGCTGCCTACCTGATGCAGGC
CCACCTGGCGATCGGCCGCAACGATTTCGATGAAGCGCAGCGCCTGTCCACCCTGGCCTC
GCGTGTCGAACCGGACCACCCGGAACTGCTGACCATCGACGGCATGATCGCGCTGCGCCG
CGATGATGCCGATCGCGCGCTGACGCTGCTGTCGGCCGCCAACCAGGCCCAGCCCAACGA
CATTCGCGTGCTCTACGCACTGGGCTTCGCCTACCTGGGCAAGAACATGCTGGCCTTCGC
CGAGCAGGCGTTCCGCCGCGTGCTGGAACTGAACCCGACCATCGCCTCGCTGCATGGCCT
GGTGGTGCAGCTGGCCATGCGCCAGGGCAACCTGGACGCTGCCGCCGAAGCGATGCAGAT
CGCGCTGCAGCAGCAGGGCCTGGATACGCCATCGATGCGCCGCCTGGCCGGCGAACTGGC
ACTGCGCAGCGGCCAGCCGCTGCAGGCGCTGGAGCACCTGCTGCCGTTGCTGGAATCGCT
GCCTGACGACCGCGACGTACTGCAGTTGCTGCTGATGTCCTGGCAGCGCCTGGGCCGCGA
AGACGAGGCCCGCGCACGCCTGGATGCCGCCCTGGAGCAGCACCCGCAGCTGCACGACCT
GTGGCTGGCACGCCTGGCGGTGGAAGAGGTCGGCAGTGCCACCGCCGCCGCCACGGTCGA
GCGCTGGATGGACGCGATGCCGGGCCACCTGCCGGCGCTGGAAGCGCGCCTGCGCCTGCA
CGACATGGTGGGCGAACACGCCCAGGCCGAAGCGATCGCCGAGCGCATCGTCAACCTCGA
ACCGGGCCGCGTCAGCGGCGAAACCCGCCTGGTCGAAGGCCTGCTGCAGCGCGATCCGGC
CGCCGCGGTCGCCCGCGTGCAGGCGCTGATCGACATGGCACCGGAAGGCCACCGCGCCGA
CCTGCGCACCTGGCTGGGTGAGATCCAGGATCGCGCCGGGCAGCACGAAGACGCGCTGCA
GACCTGGCTGGCACTGCAGGCCGACCAGGCACCGCAGCGCCTGCCGCTGCCGCCGCAGGC
CAAGGCGCCGCCGAGCTGGCCGGACAAGGGCGAGATCGACGGTGATGCCACTTCCGCGCC
GATCTTCCTGTGGGGCGCGCCGGGTTCGGGCGTGGAGCGCGTGGCGACCGGCCTGGCCGC
CGCCAGCCCGGTGCTGCGCAGCGACCGCTATACCTCCAACGCACCCGACGACGCGTTCCA
GAACTACCACACGCTGCAGGACCTTGCCTCGGGCGTGCTGACCCCGGAGCGGCTGGTGCA
GCGCTGGCGCGAACAGCTGCCGTCGCGCGGCGTGCAGGACGACGCGATCATCGACTGGCT
GCTGTGGTGGGACAACGCGCTGCTGTGGGCGCTGCGCCCGCAGCTGCCGCAGGGCCGCCT
GCTGGTGGTGCTGCGCGATCCGCGCGACATGCTGCTGGACTGGGTGGCCTACGGTGCCGC
CGCACCGCTGGCAATGACCTCGCTGGCCGAAGCCAGCGAATGGCTGGCGCGCGCGCTGGC
CCAGGTCGCCGCCCTGCACGAGGACGATCTGTACCCGCAGGTGCTGCTGCGCATCGACCA
GATCGGCAACGATCCGCAGGCGATGGCCGAACTGCTGGGCCGCCTGTTCGAGCGGCCGAT
GCCGCCAGCCGCGCAACTGGGTGCGCCGCGCTTCCCGCCGGGCCACTGGCGCAACTACCG
CGACGTGATGAGCGCCGCCTTCGCCAAGCTCACCCCGATCGCGGTGCGCCTGGGTTATCC
GGAAGAGTGAGGACACGCCGATGCAACTGAGCAGCCACAGCCTGACCAACGGTGCACCGA
TCGACCGCGAATTCGCCGCCGGCGATGCCGCGGGCTTCGCACCGGACCGCAATCCGCACC
TGGCCTGGAGCGATGTGCCGGAGGGCACCCGTTCGTTCCTGCTGGTGTGTGTCGATCCGG
ACGTGCCGACCGTGCCGGAGACGGTCGGCCGCACCGACATGAGCGTGCCGCGCGACCAGC
CGCGCTGTGATTTCGTGCATTGGGTAATGGCCGACATTCCGGCCTCGGTGCGCGAGATCG
CCGCAGGCAGCTGCAGCGACGGCTTCGTGGTGAAGGGCAAGTCCAAACCGGCCGGCCCGG
CCGGCAGCCGCCAGGGCCTGAACGACTTCACCGGCTGGTTCGCAGGCAATCCGGACATGG
CCGGTGACTACCTGGGCTATGACGGCCCGTACCCGCCGTTCAACGACGAACGCCTGCACC
ACTACTTCTTCCGCGTGTTCGCGCTGGACGTGGCATCGCTGCAGCTGCCGGCACGCTTCA
CCGCCGCCGACGCCTACCGCGCCATGCACGGCCACGTGCTCGCCGAAGCGGCACTGCACG
GCACCTACACGTTGAACCCGGCGCTGGGCTGAGAGCCCTTGTAGGGCCGGGGCATGCCCG
GCTTTGCTTTCTGCAGAGTCGAGCCATGCTCGACTTTGCCTTGTAGAGCCGAGCCCATGC
TCGGCTGCTTCTGCTACGCAATGGACCTGCAGTAAACAGCAAACCCTGCCAGGAACGCAT
CCGCTTCGGCGCGATGCACTTCCGACTGAAGCACCTCGAAGATCTCCTCCGGTTCCAGGC
CCAGCACCGGTACACGCAGGAACAGCGTTGTACTGAACGCGGCACTGACCGTGGACAGCA
CCGCGCGAAGTGCCTGCAGCATGTCCTCGCCACGATGGGACGCATGCACTAACGCAATGG
GCCGACCGACGATCTGGTCGCCGGATACGAGCCAGTCGATCGCATTCTTCAATCCGCCGG
GAATGCCACGCACGTATTCAGGGCTGCACACCAGCACACCGTCGCTGCGGGCGATGGCCG
CCTTGAAGCGCGTCACGCTGCAGGGTTCATCGGTGCCTTCCAGATCGGGGGAGAACACCG
GAAGTTCGCCGACCCCGGCGTAGACCTCGATCTCCATGCCGGGCGGCGCGATGGCTTTCA
GGGCCACCAGCAGAGCGGTGTTGGTCGACTGCCGGCGCGCGCTGCCGGATATGGCGAGAA
TCTTCATCGTGGCAAGGCTGGCACGTGGGGCTGCGTCGACGCTACAGAACGTAGAAGGGC
GACCTCGTGGCCGCCCTTCTGTTTATTTACTTCTTCTCGATGGCCGACTCGACCACCATG
TCCAGCACGTACGCCTGCGACGGCGCATCGGCCGGCGGGTTCTTCACTTCGTAGCGCTTC
ACGCGCACCACGTTGCGCACGCCGTCTTCGTGGGTGTAGCCCTCGATGGTGCCGTAGAAG
TTCTCGAACTTGCCCGGCTCACCCTGCTTCAGGCCCTTGTCGTCGAACTTCACTTCGCGC
ACCTGCAGGCACTGGTAGTCCGGGATCAGCGGGTGCGAGCACTTCTGCGTCTTGGCGGCC
ACTTCCAGGAACACGGTTTCGCCGGCGCCGCCGTAGCGGGTTTCAGCGGTCGGCTCCGGG
TTGAACACCAGCACGTCGCCCTTGGCGTTGGTCAGCGTCAGCTTGCCATCGGCATCCTGC
TCGGCCTTCAGCTCGCCCTGCAGGCGGCTCGACACGGCTTCGTCCAGCGCCATCAGCGCC
TTGTCGGTGCAGGCCATCATGGTCGAGGCCATCGCGCTGACCGTCAGCTTGCCGTCGGCC
AGGGTGTAGCCGCCGCCCATGCGGTTGCAGGTGTTGCTGACCGACAGTCGGCCATCTGCG
AAGTCCAGGGTGACCGGCTTGTCTTCGCGGGCGAACAGCGCGTCGATGCGCTTGCCGTCG
GCGCCGGTGGCCTGCTGCAGCAGCCAGTGCTGGCTCTGCAGGCGCTGCGCATCCAGGTGC
GCCAGCGTCTGCTGGTCTGCTGCCTTGGCCGCGGCCGGGGCCACGTCGTCGCCGCCGGTG
CCGGCCGGGGCCGGGGTCTGGCTGCAGGCGGCCATCAGGGCCAGCGGGAGGAGCAGGGTG
AGCTTGCGGTTCATGGTGATTCTCCTTGGGGAACCGTGGGGGAAACGGGGTGGGGCCGGC
AACGGGGTTACCGTACCCCGGCGCTGTTCAGCTGCCGGAGGGCAACCACAGCAGCAGCGC
CGCGCCCAGTGCGATGCGGTAGATCGCGAAGGCGGTGAACCTGTGCGACTTGATGTAGCC
CATCAGCCACTTCACTACGACGAAGCCGGTGATGGCCGCGGCAAGGAAGGCCACGCCCAC
GTCGGCCCAGTCCTCACTGCCCAGCTGCCCGGCCTTGGCCATTTCCAGGAAGGTGTAGGC
GCTGGCGGCGAACATGGTGGGAATGCCGACCAGGAACACGAACTCGGCGGCGGCGGCGCG
GCGGCTCAGGCCCAGCAGCATGGCCAGGAAGATCGCCGAGGCCGAGCGCGAGGTGCCGGG
GAACACGCCGGCCACTACCTGTGCCAGGCCCACGCCGATCGCCACCGTCCAGGTCACCTG
GTCGCGGTCGGGCAGGCGCGCGGTGTAGGCCTCCACCAGCAGCATCCAGACACCACCGAT
GATCAATGCCCAGGCCACCGGGCTGACCGTCTCCGGCAGCGACCAGCCGGCCTTGCGCAC
CACCAGGCCGACCACGGCGGTGACCAGGAAGGCGGCGCCCAGCTTGAACACGTACTCACG
GTTCTCGCGCTGGTTGAAGCCGGTGGCCAGCTGCAGCAGGCGCTGGCGGAACACCAGCAC
CACGGCCACGATCGCGCCGGCCTGGATGACGATGTTGAAGAAGTCCGAGCGGGCACCCAG
CCAGTGCTGGGCGATGAGCAGGTGGCCGGTGCTGGAGATCGGCAGGAATTCGGTCAAGCC
TTCGAGGATGCCCAGCAGCAGGGCGGAGAGCAGGTCGGACATGGACGGTGCGTGACGCGC
GGCGGAAGGAAGAAGGTCGAGAGGATAGACGATCCCTGCCGCACCAAACGGGTGCGTCTG
GTGGTGGGTGCACCCGTTTGGTGCGCACCGTTCTGCACCGCCACGGAGCGCCCTTTTTGA
AATCAATGACTTGCGGCCAGCGAAAAGTTGGCACGGTCGTTGCTCTACCTCAGCAGGCAT
TCATCCCCATCCGAGGTCGTACCGATGTCCGTGGAAAACGTTGAGAAGCTGATCAAGGAC
AACCAGATCGAGTTCGTCGATCTGCGTTTCGTGGATATGCGTGGCGTCGAGCAGCACGTC
ACCTTCCCGGTCAGCATTGTCGAACCGTCGCTGTTCGAAGAAGGCAAGATGTTCGACGGC
AGCTCGATCGCCGGCTGGAAGGGCATCAACGAATCGGACATGGTCCTGCTGCCCGACACC
ACCAGCGCCTACGTCGACCCGTTCTACGCAGATCCGACCATCGTGATCAGCTGCGACATC
CTCGATCCGGCCACCATGCAGCCGTACGGCCGCTGCCCGCGCGGCATCGCCAAGCGCGCC
GAGGCCTACCTGAAGTCCTCCGGCATCGCCGAAACCGCGTTCTTCGGCCCGGAGCCGGAG
TTCTTCATCTTCGACTCGGTCCGTTTCGCCAATGAAATGGGCAACACCTTCTTCAAGGTC
GATTCCGAAGAAGCCGCCTGGAACAGCGGCGCCAAGTACGACGGCGCCAACAGCGGCTAC
CGTCCGGGCGTGAAGGGCGGCTACTTCCCCGTGCCGCCGACCGACACCCTGCACGACCTG
CGCGCCGAGATGTGCAAGACCCTGGAACAGGTCGGCATCGAAGTGGAAGTGCAGCACCAC
GAAGTGGCCACCGCCGGCCAGTGCGAGATCGGCACCAAGTTCAGCACCCTGGTGCAGAAG
GCCGATGAACTGCTGCGCATGAAGTACGTGATCAAGAACGTCGCGCACCGCAACGGCAAG
ACCGTCACCTTCATGCCCAAGCCGATCGTGGGCGACAACGGCAGCGGCATGCACGTGCAT
CAGTCGCTGTCCAAGGGCGGCACCAACCTGTTCTCCGGTGACGGCTACGGTGGCCTGAGC
CAGCTGGCGCTGTGGTACATCGGCGGCATCTTCAAGCACGCCAAGGCCATCAATGCCTTC
GCCAACTCGGGCACCAACAGCTACAAGCGCCTGGTGCCGGGCTTCGAGGCGCCGGTGATG
CTGGCCTACTCGGCCCGCAACCGTTCGGCCTCGTGCCGCATTCCGTGGGTGTCCAACCCG
AAGGCGCGCCGCATCGAAATGCGCTTCCCGGACCCGATCCAGTCCGGCTACCTGACCTTC
ACCGCACTGATGATGGCCGGCCTGGACGGCATCAAGAACCAGATCGACCCGGGTGCACCG
AGCGACAAGGACCTGTACGACCTGCCGCCGGAGGAAGAGAAGCTGATCCCGCAGGTCTGC
TCCTCGCTGGACCAGGCGCTGGAAGCGCTGGACAAGGACCGCGAGTTCCTGAAGGCCGGC
GGCGTGATGAGCGATGACTTCATCGACGGCTACATCGCGCTGAAGATGCAGGAAGTGACC
AAGTTCCGCGCGGCCACCCACCCGCTGGAATACCAGCTGTACTACGCCAGCTGACCGGAG
GCGATGGCGGTGGGTTCCCCCTCCCACCCGCCGCCATCGCTTCCGTTTTCGCGGCTGGGG
AGCCGCGGTCAGATCGGGGTCGGATCCCATTCGTTTACGAATGGGCGCTGATCCCTATCC
AGGGGCAAGAGAGAGACCGGATACGCGACCAGGGCCGCCCTCCCTCCCGCGTCGGTCGTG
CAAGGAGAGAGGCACGGCCGTCCCGGCCCTGTACGTGTCCGGTGCAACAGCCACGGTCAT
CATCCTGATGACCCGTGGTTGCCTGATGCCAACGCGCGCTGGCGCGCTGGCCCCATCCAC
CCTCGGGACATGCGCATGAAACTGATCTCCGCCATCATCCGACCGTTCAAGCTCGACGAG
GTCCGCGAGGCCCTGTCCGATGCAGGCGTGTCGGGCATCACCGTGACCGAAGTGAAAGGT
TTCGGTCGCCAGAAGGGCCACACCGAGCTGTATCGCGGCGCCGAGTACGTCGTCGATTTC
CTGCCCAAGATCAAGATCGAAACGGTGGTCACCGACGAGCGTGCCGACGCGGTGATCGAA
GCGATCCAGTCGTCGGCAGGCACCGGCAAGATCGGTGACGGCAAGATTTTCGTCACCGCC
GTCGAACAGGTCATCCGCATCCGCACCGGCGAAATCGGTGCCGACGCGCTGTAACCCCCT
TCCGGAGATTCCCCCCATGAAGATGCGCCTTCTCACCGGGTGGCAAGCCCGGTTCCATCT
GGTGTGCCTGTTGATGCTGCTCAGCGCACTGGCCGCCGGTGCCTGGCCGGGCAGCGCCCA
TGCCCAGGCCCAGGTATCGCCGTTGCCGAGCGAAAGCGTGGCGGTCGAGCCGCTGCACGA
TGCGGCCGCCACCGCCGCGGCGCCGGCCGTGGCCGAAGCGGCCGCCGCCTATGATCGTGG
CGACGTCGCCTGGATGCTCACCTCGACCCTGCTGGTGCTGTTGATGGTGGTACCGGGCCT
GGCCCTGTTCTACGGCGGCCTGGTGCGTTCGAAGAATGTGCTGTCGGTGCTCAGCCAGAT
CCTGGTGGTGTTCTCGCTGGTGCTGCTGCTGTGGGTGGCCTATGGCTACAGCGCGGTGTT
CAGCGCCGGCAATCCGTTCTTCGGCTCGTTCACCGAATTCGCCTTCCTCAAGGGCTTCAC
CCCGGAGTCGGTGGGCAACACGCCGATCAAGGGCCTGCCGGACTATCTGTTCGTCGCGTT
CCAGTCGACCTTTGCCGGCATCACCACCGCGCTGATCGTCGGTGCCTTCGCCGAGCGCAT
CAAGTTCCGCGCGGTGCTGCTGTTCTCGGCGCTGTGGTTCACCCTCAGCTACATCCCGAT
GGCACATATCGTCTGGGGTGGCGGCTACCTGGGTGAGCTGGGTGCCATCGACTTCGCCGG
CGGTACCGTGGTCCACATCAACGCGGGCGTCGCCGGCCTGGTCGGCGCGTGGTTCGTCGG
CAAGCGCCTGGGCTATGGCCAGACCGCGCTGAAGCCGCACAATGTGCCGTTTACCTACAT
CGGCGCGATGCTGCTGTGGGTGGGCTGGTTCGGCTTCAACGCCGGCTCGGCAGCAGCGGC
CGACACCGTGGCCTCGCTGGCCTTCCTCAACACCGTGCTGGCCACCGCCGCTGCCGTGCT
TGGCTGGACCCTGGTGGAGGCGATCGGCAAGGGCAAGCCGTCGGCGCTGGGCGCTGCGTC
GGGTGCGGTGGCCGGTCTGGTCGGCATCACCCCGGCCTGTGGCACCGTCGGGCCGCTTGG
CGCGATCGTGATCGGTTTTGTCGCCGGCGTGGTCTGCGTGTGGGGCGTGACCGGCCTGAA
GCGCCTGCTGAAGGTGGACGACACCGCCGACGTGTTCGGTGTGCATGGTGTCGGCGGCAT
CGTCGGCGCGATCCTCACCGGCGTGTTCAGTGCGCAGTCGCTGGGCGGCACAAAGGCCGA
TCTGGATATCGCCCATCAGGTCTGGGTGCAGGTGGTCAGCGTCGGCCTGACCGTGGTGTG
GTCGGCGGTGATGACCGCGGTCATCCTGCTGGTGGTCAAGGTCGTGGTCGGCCTGCGCGT
GACCGAAGAAGCAGAGCGCACCGGCCTGGATGTGACTTCGCACGGCGAGTCCGCCTACGA
GGCCTGACGTGGCGGCGCACTGACGTGGTGGGTGCCGACCGTTGGTCGGCACAGCGGGTA
GCCCATCCACGCATGGCGTGGCTCTAACGTTCCTGCTTCAATGGCTGTCTGTAGGCGCGC
GTGTTCGCCTCCAACGACCTCGATGGACTACAGAACGGAGTAGGCGTGATTCAGGCGACT
TCCGCAGCAGTGATGGAAGACATCGAATGGTATGTCTACCTGCTGACCCTGGACGACTAC
AGTCCGCATGCGCTGGTGCGTAGTGTGGCCGGCGCAGGAGATCGAGAACACTGGAGCTTT
GCTGTGGAGTTCACCTATCGCTGCCTTTCCTCCGGTCTGTGGCGACTCTCCTACGGCCTG
CCTCCGGAGCTGGGGCTTTCCAGCATCGATCGTCGATCCGAGCACCAGCAATCTGATCAA
CATCATGGTGCCTGGAGCACATGCATTGGATCCGGGCTTTGTGATCCGACAGGTGCTTCC
GGATGGATTCGGTGGATTCTCAGTCTCAACCAGAGGCTGGGGTACGGGTTCGCGTCCAAT
GTTCAACTCGAATTGATGGGCCAAGTGTGGAGTTCCAATACGCGCGATACTGGTGGCGAA
GTTGGCAAGTTGCGGTGGCCTTGGAGTACTTTTCCCTCAAGGCAGAAATGCATGAGCTAC
CGGGGCTCTGATGGAAAGATGGTGGAGATCTGCCAGTGAGTGAGCGTGAGTTGGGGGCAA
AGATTGTGTCTGTGATTGCCAGCTCCGTGCTTGGAGCGGCTCTATTCATAGGCATTCCGC
TGAGTTCTCGGATAGGCAGCTTTTCGCAGGCTGCAATTTTCACATCGCTGGTTTGCGCCA
TAGCCGCTGTGTCGGGCCTCATCTTCGGTGTGCCCGGGGTTATGCTTGTGGACAAGTTTC
TTCCGCGGTTCAAAGCTCGTTATGTTGTAGCTGCACCAATCTGTGCCTTGTTGGCGTGGC
TCGCGTTCGAGGGTGCCTTCTCTCCTGGCGCTTGGATAAAGGTCTGGACCAGTCCTTCCT
TTTGGTTTGGGTGGGCTCCCAGGCGCGCTGGCATCATGCTTTTCATCGGGTTGGCCGTGG
GTGCCTTCTACATGTTGATCTGGCCGCGGATTGGACGAATGATGAAGGTCAACACGGCCT
TGTGACTGAGGGCGATGGAATCGGGTGTCTGTGCGCAGCAAGGTGGCGGCGGCAAATAGC
CAGGCATACAGCGGCGCGGGGAAGTAGGGGGCATCGATGAGTACAACCGTGCACTGAACG
CAGTGACGACGGCGCTGGTGGGCGGTGTGGCGGGACAGGGCGCTGGCCAGGCCGCGTCCA
ATGCACTGGCGCCCTATGCCGCTCACTTCATCGGCAGCACGCTTGACCCGAACCACGGCA
GCGACCCCAATGCGACTCTGCAACTGCTGTCGCATGCGGTGTTGGGTGCGCTGCTGGCGG
AAGCCGATGGTGGCAGTGCGGGAACCGGAGCCGTGTCCGCGGCCGGCGGCGAGTTGGCCG
CGAAGGTACTGACTAATACATTTACCGGCGGAGACCCCTCCAAGCTGAGCCCGGAGCAGA
AAGAGATGGTGCTGGCGTTGTCGCAGGCAATTGGCGCACTGGCGGGCGGGCTGTCGGAGC
AAAAGAAGGTCACGAAATGAGTGCTAGTGATGTGAAAGATGCTGGAAGAATTTCCGTTCA
GGCTGCATATGTATTGATGTGCGTGTTCCTTCAGAAGTATATGGAGAGGGGGGAGGGGCA
GGACACTCTTGTTGATCTGTTATCTTCGGGAGGGTCATTTCTATGGGCGAATGGCTTGCC
CAACGATCCGGCAATGTGGGATGACTGGTGTGATGCATTTGCAGAGGTTGTCACCGTGGG
GAGTGCTCTTAGTTCTGAATTTTGTAGCGCACAAATTAATTCGTCGGGCGAGTACTTGGC
GTTGCTGGATGCGTTCTCGGTAATGATGGTATTCCTTGAGTCGATTTTTGACCGATCTGG
TGAGGATCTTCCGCTGTTCGAAGTTGTTGTTCGCCTTATGTCGCCTCTAGGTGATTCCGG
TTGTCTTGATGATTCCTCTGTCTGGGCTGAGTGGGTGGAGTCGGTTAGGAAGGTGAGGGC
ATAGGGTTCTGGGCGGTTGCTTGTTCAATGGAGGTTGGGGTTAAACGGCCGCCTCGATGA
AGTTGCTCGGCTTGACGGTGTTGCCAGTCTGTATGTCACCGGTCGAAGCAGTGGTGACGC
GCCAAGGTAGATTTCTTCGCAATGCGGGCGCGGAGGGATTGACCAGATCGGCCACTGGCG
GGATCTGAGGGGCCGTTGATGAATCATTTTGTTTAAGTTGTTATGACGGTTGTTCCCTGG
GTTCACGTGTCCACGGTGTTGGAATCGATTCGGCGGCATGGCTGGGTCCGTTTCGAGGAT
TGAAGGTAGGTGATGAGGAACTTGGGCGTTTGGCTATTCGAATTGGAGTTTGAGATTTGG
GCATGAGGTGGGGGCGTCATTGAGTTTTTGCATGACAGCTCCCCAGTTCTCCAGCGATCC
GGACGAAGCGAAGAACCACGGCTGCAGTCATGGTTACAATCCGCCCATGATCAGCCCCCG
CCTTCTGGCTTCCACACTGCTGGCCCTGGCCCTTTCGGCCTGCACCGCCACCGCGCCTGT
GCAGCACAACCCGCTCGCCACCTGGGTCCCATCACCCAACCAGAACGCGCGCACCCCGGT
CATCATCGTCATCCACCACACTGAGCAGAAATCGGTGCAGCAGAGCCTGCATACGTTGCG
CACGGCCAACAGCGGTGGGCCGGTCAGTGCGCACTACCTGATCGGCGCCGATGGCCATCG
TTACCAGCTGGTGGCTGATGAGCGCCGTGCCTGGCACGCCGGCGCCGGGCGCTGGGGCAC
CATCACCGATCTCAATTCGGCTTCGATCGGTATCGAGCTCGACAACGATGGCCGCAGCCC
GTTCAGTGCGGCACAGATCGAATCGCTGATCGTGCTGCTGCGCGATCTCACCACGCGCCT
GAACATCCCGCCGCGCCAGGTGATCGGCCATGCCGACCTGGCGCCGACGCGCAAGCAGGA
TCCGAGCCGCTTCTTCCCATGGCAGCAGTTGGCCGAGGCCGGTTTCGGCGTGTGGCCGCG
CGCGGCCGACGGCGCGGCACCGGAAGGTTTCGACGCGTGGAATGCCCTGGCCCGCTTCGG
CTATCCGCTGGACAACCGCGAAGCCACCGTCGCCGCCTTCCACCGCCGTTTCCGTGGCCG
CGACGACCTGCCGAAGACGCTGGATGCCGAGGACGCCCGCATCCTGCACTCGCTGCTGCT
GCAGACGCCGTGACTCCGCGCATGAACGCTTGGCCCCGCGCTGGGTTGCCGCCCAGCGGC
CGGCCCGCCACCATGGCGGCATGATCGATTCCGCCACCTTCTTCAAGCGCAAGCACTGGA
CCCTGCTGGCAGCGGCCGTGCTCGCCGGTTGCGCCACCACCGCTCCCCGCACGGGCTCCG
AAGCGCCCACGCCGACCTCGCCGCCGGCGGCCACCTACGCCAAGGTCGGCTGGAAAGCCC
TGCCAGCGGTCTCGGACAGCGATCTGCAGGCCGGCTTCGTGGCTTGGCGCAGCAGCTGCG
CCCGCCTGAAAAACGACGCTGTCTGGGCCAAGCCCTGCGCCACCGCCGCAGCGGTGTCAG
ACAAGAACCCGGCCGCGATCCGCCAGTTCCTGCAGCGCGACCTCGATGCCTATGCGCTGC
GTGCCGGTGGCCATCAGGCCGACGGATTGATCACCGGCTACTACGAGCCGATCTACCCCG
GCAGCCTGACCCGCACCGACAAGGCGACGGTGCCGGTCTACGGCACGCCGGATGATCTGG
TGGTGGTGCAGCTGGACAGCCTCTACCCGGAACTGAAGGGCAAGCGCCTGCGCGGGCGCG
TCGAAGGCAAGGTGCTCAAGCCCTATGACGACGCCGGCACCATCGCGGCCAAGGGCGCCA
AGGCGCCGGTGCTGGCCTGGCTGACCGATCCGATGGACCTGCAGTTGCTGCAGATCCAGG
GGTCCGGCCGCGTGCGCCTGGCCGATGGCAAGCAGGTACGGCTGGCCTATGCGGAACAGA
ACGGCCACCCCTACCGTGCCATCGGTCGTTGGCTGGTGGATCAGGGCCAGCTGAAGAAGG
AAGACGTCACCATGGACGCGATCCGCGCCTGGGCCCGGGCCAATCCCGCGCGCGTGCCGG
AACTGCTGCGCAGCAATCCCAGCTACGTGTTCTTCGTGCGCAATCCGGACAGCCCGGAAG
GCCCCCGCGGTTCACTGAACGTGCCGCTCACCGCGGGCTACAGCGTGGCGGTGGACCGTA
CCGTGGTGCCGCTGGGCAGCCTGCTGTGGCTGTCGACCACGCGCCCCGATGGCACGCCCG
TGGTACGCCCGGTGGCTGCGCAGGACACCGGCGGCGCCATCGCCGGCGAGGTGCGCGCGG
ACCTGTACTGGGGCAGTGGCGATGCCGCCGGCAAGCTGGCCGGCGACATGAAGCAGAAGG
GCAACATCTGGATGCTGTGGCCGAAGGGCGTGCCCCTGCCGAACTGAACCAGCAGGGGGC
GGATCCCTTTCCAAAGGAAAGGGCTCTGGCCCCGGATGCCTGATAATGGCGCCATTCCGA
ACTTTCCGGCCGCGCCTGCGGCCAGGACCCCTGCAATGACCTACGCAAAGCACAACGCAA
AACCCGGCGCGAAATCCGCCGCAAAGAAGTACTACAAGCACTGGGCCGAATCGGGCCTGG
GCAAGGGCAACGTGCTGATGGAAGCGCGCGGCGACAAGATCGTGCGGCAGGTGGAAATCT
ACGGCACCAAGATGGTCTGGGCCGACGAGCACGCCCACAGCGATGACCGTTTCCTGCTGG
CCGACCAGCCGGTGTCGTTCCTGGATTTCGACGAGGACGACGAAATCTCCGCGCGTGAAT
TCGAAGCCGCCTGGAAGAAGGCACGGGAAGCCACCGGCTACCCGGTGTAATCCCCCCGGC
TCCCGCCCTTGTAGCGCCGAGCCTTGCTCGACGCTGCAAAAAGCGGGCATGTGAAATGTT
ATATGATTACATTTCACCGTAACCGCCCCTTCCCATGAAGACTCCCACCCTTGTGGCCGC
CTTGGCGGCCGCACCGTTCGCCCCTGAAGCTCTCGCACAGTCCGCCGATGCCGCGCTCAC
CCTCGGCAAGGTGCAGGTGCACCAGCACGGCGAAGGCCAGCTCAGTGCGCACCAGGTGCT
GACTTCGGTGGACGTGCTCGGCGCGGACCAGATCGAAAACCGCAACGTCTCGCACAGCTG
GGAACTGCTCGGGCAGATGCCCGGCATCCAGCTCACCGAAACCCGGCAGGGTGCCGAATC
GGGCAAGGTCAGCTTCCGCGCCTTCAACGGCGAGGGCTACCTCAATGCCATCAAGACCCT
CATCGACGGCATCCCCAGCAACGTCAACAGCGGCAACCAGCGCTTCATCGACATGCTGTT
CCCGCTGGACATCAGCTACATCGAAGTGGTGCGTGGTACCAACGATCCGCGCTATGGCCT
GCACAACATCGGCGGCAACGTGAACTTCGGTACGCGCCAGGGCGGCAGCTACACCGATGC
GCGCCTGGCCTACGGCAGCTACAACACCCGTGATGCGCAGCTGGCGATTGGCCGCGAAGC
CAATGGCTTCGCGCAGAACTACTTTGTCGGCACCCAGGCCAGCGATGGTTATCGCGACCA
CGACACCTCCAGGAAGTACTCGCTGGGCGGCAAGTGGTTCTTCGGCACGCTGGACGAAGG
GCTGCGCGTGGGCCTGACCGCGCGCGCCTATCACCATGAAGCCGACGAACCGGGCTTCAT
GACCGCTGAGGAACTGCGCACGCACCGCCGTGGCAGCGAGCTGCGCAACGGCAACGACGG
CGATGACCGCGACATGCGCCAGATCGCCGCGCACGTCGACCTGAAGCTGTCCGACGCACT
CACCTTCGGCACGCGGCTCTACTACAACCGCTATGAAGACGACCGCCGCGTGACCTTCAG
CGACCTGCCCACCGGCAACCTGCCGCGCCAGCGCCGCGTGTGGGATGAACGCCAGACTGG
CCTGCTCAGCACGCTGACCTGGCAGGCCAGCTCCACGCTTACTGTCGAGGGCGGCCTGAA
CTACGAGCAGCAGGACAACGGCTATATCCGCGAGCGCTATGCCTACGCCGAACCGACCGA
TTACAGCCAGCCGCCGGCGCGCGTGCAGAACGACGACCGCCACAGCTTCGACAACTGGGG
CGCCTACGTGCAGGCGATCTACCAGCCCGCCGAGGCGTGGAAGATCGTGCCGGCCTATCG
TATCGATCGCTTCAGTGGCAGCACGCACCTGATGAACGGCATCACCGCCCGGCTGCAGGA
TTACGGCAGCATCGGCCAGCCCAAGCTGAGCATCATCCACAGCCTGGGCCAGACCACCCA
CGTCTACGCCAACTGGGGCCGCACCTTCCAGGTGCTGACCGGGTCCACCGCACCGGCCTA
CCTCACCCCGGGGCAGGTGCCGATGCAGCCGTCCACCAATACGGGCATGGAGCTGGGCCT
GAAGTTCCAGCCGTTCCAGGGCGCCCAGGCGCGCCTGGCGGTGTGGCAGCAGGACGCGGA
AAACGAGGTATCCAACATGCCTGCCACCGGCACCACGGTCACCCTGGGCAAGACCCGCCG
GCGCGGCGTGGATGCGCAGTTGAGCCTGCAACTGGGCGATGACTGGACGGTATGGGCGTC
GCACGCCTACCAGGAAGCGAAGATCACCCGCGACGACCGCGATGCCGGCATTTCCCTGCA
CGGCCGCGAAGTGGCCGCCACCCCGCGCCACATCAGCAATCTGGGTGTGGACTACCGCGC
CAGCGACGCGCTGCGCCTCGGCCTGCAGGCACGCGCGCAGGGCGACTACTACCTTGAGGA
GCGCAACGTGGCCGGCAAGTTCGGTGGCTTCGCCGTGCTCGACCTCAGTGCTGCCTATCA
GCTCACCCCGCGTTTCAGCGTGGACCTGCAACTGAAGAACGTCACCGGCCGCGAGTACGC
CTACGCCTGGTACGACAGCTTCTTCTGGGACAGCGCCCGCCCGATGTTCTCGCCGGCGCC
GGGCCGCAGCGTGTTCGTTGGCCTCAACATGAAGCTGTAACCGGCCCTGCATCTGGTAGT
GGTCGAGCTTGCTCGACCTGCAGCAGGGGTCAGAGCCCTTTCCGCCAGGAAAGGGCTCTG
ACCCCGAACCCCGCGTTTTGCACTACATTGGTGCAATGTCCGACCCCGCACCCCCGCCGT
CCCTTGATGCCCTGGGCACGCCGCTGGCCTGGGCCGGGGCCGATGGCTGCATTGCCGGCT
GCAATCCGGCCTTCGCCCGCTGGCTGGGCGTCAGCGTCCGGCGCCTGCTGGGTCGGCCAT
TGGCCGCACTGGAAGTGCAGGGCGAGGCACTTGCCCATTTCCTGGCCCGCGATGAGCGCG
ACAGCCTGCGCCTGAACCGGCTAGCGCTGGCGGTGCCCGGCGAGGCGCCGCGCTTCGCCG
AGGGCTGGATGAGCCGCCGCGACGATGGTGGCTGGCTGCTGGAGGCGCATCCGGTCGATG
AATTCCCCGGGCTGGACCCAACCCAGGCGCTGCCCAGCGCGCTCAGCGCGGCGCTGAAGG
GCCTGGCCCACGAGCTGCGCAACCCGCTGGCCGGGCTGAAGGGCGCGGCCCAGCTGCTGG
CCCGCCGCGCGGCGCAGCGCGACGCCAGCGAACGTGAGCTGATCGAACTGATCGGCTCGG
AGATCGAGCGCCTCAACGGCCTTCTCGACCAGCTGCTGTCGCCGGCCCCGGCCGCGCCGC
ATGCGGAACTGAACATCCATGCCGCGCTGGAACGTGTGCTGCGCCTGGCCGAGAACGAGG
CCGGCTGGGCGGTACGCCTGCAGCGCGACTACGACCCCAGCATTCCCGAATTCCACGGCG
ACGCCGACCGCCTCACCCAGGCGGTGTGGAACCTGGTGCGCAACGCGATCCAGGCCGGTG
CCGGCAGCATCACCCTGCGCACCCGCGTGGAGCATGGGGTGCGCATCGCCGAGCAGTTGC
ACACGTTGGCCTTGCGCCTGGAAATCGCCGACGACGGCCGTGGCGTGCCCGAGGAGCTGG
CCGAACACCTGTTCCTGCCGCTGGTCAGTGGCCGTGCCGAAGGCACCGGGCTGGGCCTGG
CACTGGCCCAGCAGGTCGCGCGCGAGCATCGCGGCACGCTCACCTACCGTTCGCGTCCGG
GCCATACCGTGTTCACCCTGCTGTTGCCGATCGGCAACGGCGCCGCTCCTGCCGAGGAGG
CCCCGCGCGATGTCTGAGTCCCCCACCACCGCACAGCGCATCTGGGTGGTCGACGATGAT
CGTGCGGTGCGCTTCGTACTGTGCACCGCGCTGCGCGAGGCGGGGTACCAGGTCGTTGAT
TTCGACAGTGCCGCTCCCGCCCTGCAGGCGTTGAGCGCGGGCCCGCCACCGGCGCTGCTG
TTCACCGATGTGCGCATGCCCGGCGACGATGGCCTGGTACTGCTGGACAAGCTCAAGGCC
GCGTTGCCGCAGCTGCCGGTGGTGGTGATGTCGGCCTATACCGATGTCGCCAGCACCGCC
GGTGCGTTCCGCGGGGGCGCGCATGAATTCCTGTCCAAGCCGTTCGACCTGGACGATGCC
GTGGCGCTGGCGCAGCGTGTGCTGCCGGCCGTGGCGCCCGCGCTGGCCGCCCCCAGCCCC
GCCGCCGAAACGCCCGGCGACCAGCCGCCGCAACTGGTGGGCGATACCCCCCCGATGCGT
GCGCTGTTCCGCGCCATCGGTCGCCTGGCGCAGGCACCGCTGGCGGTGCTGATCACCGGC
GAGACCGGCACCGGCAAGGAGCTGGTGGCCAATGCGCTGCACCGCGAATCGCCGCGTGCG
CAGGGCCCGTTCGTCGCGCTCAATACCGCCGCGATCCCGGCCGAACTGCTGGAGAGCGAG
CTGTTCGGCCACGAAGCTGGCGCCTTCACCGGTGCGCAGCGCCGTCATGTCGGCCGCTTC
GAGCAGGCCAACGGCGGCACGCTGTTCCTGGATGAGATCGGCGACATGCCGTTGCCGCTG
CAGACCCGCCTGCTGCGTGTGCTGGCGCAGGGTGAGTTCTTCCGCGTCGGTGGCCGCGAG
CTGATCCGCGTCGATGTGCGCGTGGTGGCCGCCACCCACCAGGATCTGGAAGGCCTGGTC
GCGCAGGGCAAGTTCCGCGCCGATCTGCTGCATCGCCTGGACGTGGTGCGCCTGCAGTTG
CCGCCGCTGCGCGAGCGCCGCGAGGACATCGCGCAACTGGCCAGCACGTTCCTGGCCGCC
GCCGCACGCAGGCTGGATACGCCGCCGAAGCGCCTCACCGCCGCGGCTCTGCAGGCGCTG
CGCGAACACGACTGGCCGGGCAACGTGCGCGAACTGGAGAACGTGTGCTGGCGGATGGCC
GCGCTGGCCGCCGCCGACACCATCGGCGTGGCCGATGTCGATACCGCGCTGAACCGCGCG
CGTGGCCGCCGCAACAGCGCCAGCGCAGCCGATCCGGGCCAATGGGAAGCGCTGCTGGCC
GAATGGGCGCGCCGTCAGCTGGCCGAAGGCGTGGAAGGGCTGCACGCGCAGGTGCGCGAG
CGGGTCGACCATGCCCTGCTGGAGGCAGCGTTGCAGATCACCCACGGTCGCCGCGCCGAA
GCCGCTGCCCGCCTCGGCCTCGGCCGCAATACCCTTACCCGCAAGCTGGGCGCCGGGCGC
CGTCGCGGGGGCCATTGAACGGTCCCTGCACGCGATCCTCGCGCCCGCTTGCCGAACCGT
TGATCGTTCATGGACGATGCAATGCTTAGTGTCACCTGCAAGGAGTCTTCGATGCGTCTG
TCCTTTGCCATCCTGCCGTTGTCCGCCGCCGTGCTGCTGTCTGCCTGTGGCAGCGCGCCG
AAGAAGGCCGAGCCCACCCCGCCGCCGCCCACCGTGGTCAGCGCAGCGAAGCAGGGTGAG
GCCAATCTGTCGCCGGCCTCGGCCAGCATCGTCAGTGGCCGCATCGCACTGATGGTGGAG
CCCGGCGGTATCCACGTCACCGGCCTGATCGGTGGCCTGCAGCCGATGCAGCAGGCCGGT
TTCCACATCCACGAGCGCGGCGACTGCAGCGCGGTGGATGCCAGCAGTGCCGGCAACCAC
TTCAACCCCGGTGGCGCCGCGCATGGCCGCGCCGGCACCGGCAAGCACCACCTGGGCGAC
ATGGACAACCTGCGTGCCGATGCCCAGGGCCGCGCCAACGTCGATATCCACCTCAAGGGC
GTTACCCTTGGCGGAGGCGCCGCCACCGATATCGCCGGACGTGCACTGGTCGTGCATGCC
AACGCCGACGACTATCGCAGCCAGCCCGCCGGCAATGCCGGCGTCCGCATCGCCTGTGGC
GTGATCCGGGTCGTCCGCTGATCACTGCAGGCAACATCCAGGGAGAGATTCCAATGCGTC
TGATCCACACTTCGCTGTTTGCGGCCATCGCCGCGCTGGGCCTGGCGGCCTGTAACCAGC
AGCCCGCCGCGCCGCAGGCGGAAACCCCGCCGGCCGCCCCGGCCGAGGGCGCCACCAGCG
AACCGGCCGCTACGCCAGCCCCGGCGGCTGCACCGGCTGCCGATGCCTCGGCCACCGCCG
AACTGGCACCGACCCAGGGCAACGAAACCAAGGGCAGCGTCACCTTCAAGGTGGTCGACG
GCAAGGTCCACGTGACCGGCCAGATCACCGGCCTGAAGCCGGGCAGCGAGCACGGCTTCC
ACATCCACGAGAAGGGCGACTGCAGCGCCCCGGACGGTATGAGCGCCGGTGGCCACTTCA
ACCCGGGCAAGCAGGATCACGGCAACGTCGCCACCGATCCGCACCACGGCGGCGACATGC
CCAACATCAAGGCCGACGACAAGGGCGTGGCCACCATCGACGGCCCGGTGTCGAGCAATG
TCAACATCGGCAAGGGTGATGACTTCGACATCATCGGCCGCGGCCTGATCGTCCACGCCG
ATGCGGACGACTACAAGACCCAGCCGACCGGCAACGCCGGCGCACGCCTGGCGTGTGCGG
TGATCCAGAAGGCCCCGTAAGAATCAAGGAACGCCAGCGCAAGCCGGCGTTCTTCATTAT
CGGTAGTGCCGGCCGCTGGCCGGCAATCGCAGATCCGGACGTTGCCGGCCAGCGGCCGGC
ACTACCCGCCTTCAGCGCGCCAGCAGCTCGCGCGCGTCCTGGCCGGCCTCGCAGTGCACG
AACAGCACCGGCACGCCGTGCGCTTCCAGCACCGCGGCCATCTGCCGCTGGCGCATCAGG
AACTGCTCGTAGATGCCCTGCAGGCGGTCGCAATCGTTCTTGCTGTGGTTGTAGTACGCG
CACCAACCCGCCGGATCGAACAGCGCCATGCGTGCCTCGCCATGGGTATAGCGCAGCAGC
GGCTCGGGCGCGGCATTGAGCCACTCGTCTTCGCCCGGCGCCATGATCGCGGTCTCGATC
AGCGGCCACAGCGCCGCCAAGCCCTGGTTGTCGTACTGCATCGACATCATCGCGGCCAGG
TCGTTCACGGTGAAATAGCGCGCGTGTTCGATGCGGGCACCGAAGCTGTTCTGTGCCATC
AACGCGGTGTCGGCATGCGCCATGCCGTTGGCCAGCAGTGTTTCTTCCAGCGCATTGGCC
ACCGCGTTGGTGGTGGCCACGTCGCTGCCGGTCAGCAGGAACGGCACCACGCGCAGGCCG
CCCCCCACCAGGGTCGCATCGGCCTGGAACGGCAGCGGCACATCGCCTGCGGCATCGGTG
CCGAAGGCCAGCAGGCGCGGGCCCTGGTTGCGGCCCGGGGCACGCATCTGCAGTTCTTCC
AGGCGGCGATGGATCGGCCAGCCCGGGCGCAGTACTTCGGCCGGGTCGAAATGGGCGGCC
GCGAACACCAGGTCCAGCTCGGCCACCTGCGGCACCAGCTTGGAAAGGTCACGGCCGACG
CGTTCGGCCAGTTCACCGGCCTGTTCAGCGCTGAGCACCGCCTGGCGGGGGATTTCGCCG
CCGGCCAGTTCCAGGGCCAGCACGCCAAGGGCATTCATCGCGGGGTCGGGTTTGCTCATG
GTTCCACGGTTGGCCCATCACAGGGCGGCAGCTACACTTGGCTCCATTATGCCTGCTCCG
CCGTGCAGGCCATGTTGCAGACACCCTCATCCATGCCAGGTATCTCCATGCCCAACGCTC
GTCCCGTCGCCATCCTCGGTGGCGTCCGCATTCCGTTCTGCCGCCAGAACACCGCGTATT
CGGATGTCGGCAACCTCGGCATGTCGGTCCGTACGCTGGGCGCGCTGGTCGAACGTTTCG
GCCTGCACGGCCAGCAGCTGGGCGAAGTGGCGATGGGTGCGGTGATCAAGCACTCCAGCG
ACTGGAACCTGGGCCGTGAGGCCACGCTGTCCTCCGGCCTGTCGCCGCTGACCCCGGGCA
TCACCCTGCAGCGCGCCTGCGGCACTTCGCTGGACAGCATCATCACCGTGGCCAACAAGA
TCGCGCTGGGCCAGATCGAATCGGGCATCGGTGGCGGTTCGGACACCACATCCGACGTGC
CGATCGTCTACGGCAAGAAGCTGCGCGCGCGCCTGCTGGCCGCCAACCGCGCCAAGAGCA
CCGGCGACAAGATCCGCGCGCTCACCGCCGGCTTCAAGTTCTCCGAGCTCAAGCCCGAGT
TCCCGGGCGTGGCCGAGCCGCGCACCGGCAAGAGCATGGGCGACCACTGCGAGGACATGG
CCAAGGAATGGAACATCTCGCGCGACTCGCAGGATGAGTGGGCGGTGTCCTCGCACAAGA
AGCTGGCCGCCGCCTATGAGCGTGGCTTCTTCAACGACCTGATCGCACCGTTCCGTGGCG
TCGAGCGTGACAACATCCTGCGCCCGGATACCTCGCTGGAAAAGCTGGCCACGCTGAAGC
CGGCGTTCGACAAGGTCTCCGGCCGCGGCACGCTGACCGCCGCCAATTCCACCCCGCTGA
CCGACGGTGCCGCTGCGGTACTGCTGGCCAGCGAAGAGTGGGCGCGCGCGCACGGCCATG
AGCCGCAGGCCTACCTGCGCGACGCGCATGTCTCTGCGGTGGACTTCGTGCATGGCGAAG
GCCTGCTGATGGCGCCGACCATCGCGGTGCCGGAGATGCTCAAGCGTAATGGCCTGACCC
TGCAGGACTTCGACATCTACGAGATCCACGAAGCCTTCGCCGCGCAGGTGCTGTGCACCC
TGCGTGCGTGGGAGAGCGAGGATTACTGCCGCAACCGCCTGGGGCTGGACGCACCGCTGG
GCCGCATCGACCCGGACAAGATCAACCTGCTGGGTTCGTCGCTGGCCACCGGTCATCCGT
TCGCCGCCACCGGCGCCCGCGTCATCGCCACCGCCGCCAAGCAGCTGGCCGAACGCGGCG
GTGGTCGCGCGCTGGTGTCGATCTGCACCGCCGGCGGCATGGGCGTGGTGGCGATCGTCG
AACGCTGATCGCTGCGACCGCGCGCCAACCAAGGTTGGCGACTACCAGAAATGCGTGCTG
GATCTGCTGTGGTAGATGCCGACCTTGGTCGGCCGTGAAACGGCATCGCTCGGAAAGGCC
ACGCGCCAACCAGGGTTGGCGACTAACGGGTCCCGCACATGAAAACGCCGCCCATTGGGC
GGCGTTTTTTGCTCCTGTGGGTGCCGACCGTTGGTCGGCCCACTTCAGCAACGGTCACGG
CAACCGCGGATTACCGAATTCGTCGCGCTCTTCGTTGGCGTCATACACCGGCGGCTGCAC
CGCGAGCGGCTGTTCTTCCACCGTGGCACGCAGTGGCGTCTCGCCGCCGCGCACCAGCGC
CACGCTGTCCTCGCCGCGCTGCAGGCGCAGCGCATTGGCCAGGCACTGCGCGGCCAGCGC
GTGTTCGCCACGCTGGGCGAACAGTTCACCCAGCGCTTCCCACGCCGGTGCACCGGCGCC
GGCGGCGATGGCCTCGTGCAGGAACGCATCGGCGGCCTCCCACTGCTGCTGGGCCAGGGC
CACGCGGCCCTGCGCCAAGCGCAACGCGGCCGAGCCGTCATGCACGTTGCGCCAACGTGC
GAGGTTGGCCTGGCGGGTAGCCAGGCGCTCGGCCGGCAGACGGCCATACAGCGCCACCAG
TTCGTCATCCCAGCGCTCGTCCAGGGCCTGTTCCAGCGCCAGCAGCGCCGGCTCGTCCCA
GTCCAGCGCCACCGCGCGGCTGGCATAGGCGCCAACCACGTCCGGAGTCGGTCGCAGTGC
CTTCGGCGTGGCTTCCCACTGCGCGGCCAGTGCGTTGACGTCGGCCGCTTCCAGCAGCGC
CTGTGCAGCCAGGCGTGCTTCCAGTTCACTGCTGGCCTCGGCCGGCAGCACCTTGCTCTG
GCGCAGTGCACCCAGCTGGCCATACGCCTCGTGGGCGCGGCCGGCCTGTGCCAGTGCCTC
GGTGCGCAGCCACAGGCCACGTGGCGGCAGCGGCTGGATCGCCGCTACGTCCAATGCGTT
GATCGCATCCACCGGCAGATCGCGCGCCAGCAGCTGTTCGGCGCGCAGCAGCGCCTGCAG
GGTGGCATCACTTTCGCCCAGGCGCTGCAGCAGCGCCTCGCCAGCCGGGCCGTCGGCACG
TGCCTGCGCGCTGCGCACGGCGTTGGCCAGTGCCACCGCGCTCACTTCCGGATCCTTGGC
GGCACCGTCCAGCAGTTTCTCGGCACGCTGCCACTGGCCGTGCTCATAGGCCTGCAGGCC
GTCGATCAGGCGCACCCGGCCCTGTTTGCGGCGGTAGCGGCCCCAGGCGCGGAACGGTGC
GGCGATCAGGCTCCACAGCAGCCATAGCACCAGCACCGCGATCACTGCCAGCAGCGCCAC
CTTCGGCAGGTTGCTGTGGTAGTCGTAGCCGCCGTAGCGCAGGGTCACTTCGCCGAAGCG
GTTCAGGTCATCGGCGCCGAGCCATTGCGCAGCGACCACGCCGATGGCCACGGCCAGCAA
CAGCACGACCAGGGATTGCAGGGGTTTCATGCGGGCTTACCTCCGGTCGGTCTGGGTGCG
CAGTTGTTGCAGGGTGCTGCCAAGGACAGCGTCGTTGGCCTGCAGCGGCAGTTCGCGCAA
GGCCTTCAGTTCAGCACGTTGCGCGCGCAGGGCTGGTGAATCCGGCCAGCGCCGCTGTGC
CCAGTGCTCCACGCGGTCCAATGCGGTATTGCGCCCCGCGCGGTCGCCGCGCTCGATTGC
CGCACGTGCCAATGTCAGTTCCAGCTGCAGCGCGTCGTCGGCATTGCGCTGTTCGGCGGC
GGTCAGCGGGCCGTTCTGGCGGCTCGGGGTGATGTCCACGAACGGCGCCAGAGCTGCCTG
CCACCAGGGTTTGGCGGTGCTGCTGCCGGTCGTGCCGGTGATCTGCGAAGGCAGGCCCTG
CAGTGCCCTGCCCACAGCATCCAGGCGCTGCAGCGACTGCACGCGGGGGCCGCTGCCGAG
CGCATCCAGTGCCTCGCGCTCCTGCACCAGCGCCTGGCGCAGGTTCAGGCCATCACTGTC
GGGCAGTTCGGCCAGTGCCGTCGCGGCCTGGGCGTACAACCGGCGTGCGCCTTCCACATC
GTCGGCGTAGTTCAGGCGCTGCGCGGCCTGGGTCAGCAGCAGTTCGGCCTCATCGCGCTG
TACCGCCTGGCGGCCCTGGTTGGCGCTGTCGGCCAGCTTGGCCAGGTTCTCTTCCAGCAA
TGCGCTGCGCTGGGAAAGGCCCAGCATCTCGTCGCGCAGCACGCGGTTGGTGGCGGCCGC
GTCCTGCAGGCGCTGGCTGGTCGCGCGCTGGTCACGACGCAGCGCATCCAGCGTGGCCTC
CAGGCCCTTCAGCTGGACAGCCGTGGTCTGTGCCTGCGCTGCCTGTTCGTTCTGTTGCTG
TTGCCAGACATACCAGCCGGCATAGCCGCCCACGCCGAGCACGACCACACCGGCCAGCGG
CAGCAGCCAGCGCACGGGTCGACGGGGCGGGGAAACGGGCGGAGTGTCGTTCATCGGGCT
TCCTTGTCGGCAACGTCGCCGGTCGGGGGCCGGCAGGCCGCGTTGTGCACAGCATCACTG
TTGCCGACGACAGCGGCAAGCGTGACCCACGTCCCTGTTCAGGTCGCTGCCGGGACGGTG
AGCGTGGCGTGTGCGGCCGCCACCAGCTGCGCGCTGGTGGGGCCTGCCGCGCGCACGACA
TGCTGCAGGCCCAGTGCCCGGGCCTGTTCGCCGAGGCGATCACTGGCCACCACGGCAGTC
GCGTGCGCCTGCAGACGCTGCTGCAAGGGCGGCGGAAGCTGCTGCCAGAAATGCTGCAGC
GCTTCGCCACTGCTCACCGCCAGCATCCACGGCTGCGCTGAATGCGCCAATCTAGCCAGC
GCACGGGGCGGCAGGTGCAGCAGGCGACGCTGGTAGATGTCGGCACGTTCGATTGTGGCG
CCGGCCGCCTGCAGCCGCGCGGCAATCAGGCCACGCCCGCCGGGCGCGGTCACCAGGCCG
ATGCGCAGGCCCTGTACGTCAGCCAGCACCGGCAGCGCCAGCAGGCCTTCACTGTCCATC
CGCTGCGGCGCATGCACCTCGGTGATGCCGTGTGCCCGCAATGCGCGCGCGGTGCCTTCG
CCGACGGTCAGCCACGGGCTGCGCTGCGCCTCGGCCAGCGGCAGCAGGGTGGCGGCCGCG
GTCACGGCGGCCGGGCTGGTGAACACCACCCGATCACAGTTCAGCGCGCGTTGCAGCTGG
CGCAGCACGGGCGTGCCGTTCAGGCGCTGCAGGCGCCAGGGTGGCAGGGCCAGGACATGC
CCGCCCAGCCCAGCAACGGCGCGGCGCAGCGCCACATTCTGGCCCTGCGGGCGCAACGAG
ATCAGGGTCCAGCGCGCGCCGGAACGGGTGGCGCCAGTGGGTATCGTATGGTCGGCCATT
GCCTGCATTATGCGGGCCCTTCGTTGTCGTGGTCGCTGCTCCGATGTCCGTTGATGCCCT
GACTTCCTCGTTGGCCGCCCTGCAGGACGTGCTGGACTGCATGCCGGCGGTGCGCGCCAT
GCAGATCCAGCTCGACGGCTATGCCGATGGCGTGCTGCGCATCACCGCGCCGCTGGCCGC
CAACGTCAACGACAAGGGCAACGCCTTCGGTGGCAGCCTGGCCTCGGTGCTGACCCTGTC
CGGCTGGGCGCTGGTCAGCCTGCGCCTGCGCCTGGCCGGCCACGATGCCGAGGTCTACGT
GGCCGACAGCAACCTGCGCTACCTGGCCCCGGTCTACGAAGACCTGCACGCCCACGCCGA
AGCGGCCGAGGCCACCGGCTGGGATGCCTTCCTGAACACCTTCCGGCAGCGCCGCAAGGC
CCGCATCAGCATCATCGCCACCCAGCCCGGCGCCGATGGCAAGCCCGCCGCCGAATTCAG
CGGTCGCTTCGTTGCCTTCGCCAAAGGGTAGGATGGCAGGCTGATGTTCTGGGGAAACCA
CTGATGCGCCGCCTGATCCAGTTCCTGATCTGTTCCCTGCTGCTGGCCAGTGCCGTGGCC
TCGGCCGACGACCTCAGCCGCAAGCAGCGCAAGCTGCTGGAAGAGACCCAGATCGCCTAC
GGGGCGACCATCCGCTGGGGCAGCATGGACGATGCCATCGGCTACCTCGACCCCAAGCTG
CGCAAGGAAAAGCCGCCCACCGAGTTCGAGCTCAACCGTTACGCGCAGCTGCGCGTGTCG
TCCTACCGCGAACGCAGCAGTGCCTCACTGGACGGGGGACTGGTCGAGCGGCGGGTCGAA
ATCGGGGTGATCAACCAGAACACCCAGGCCGAGCGCACGGTGGTCGTGGTCGAGCGCTGG
CGCTGGGACCCGGAAGCCAAGCGCTGGTGGCAGACCGCCGGCCTGCCGGACCTGTGGAAG
GGGCAGTGACGGGCCGCGTCCGGCTTGTGCGACAATCGGCGCCCGCTTAATCGACCCGTG
ACCTGAGTGAATTACGAAGAGTTGCTGGCCTTTGCAGGCCGAAACCCGATGCTGTCCGCG
GCCCTGGTCGGCCTGACCGTGGCCATCATCGTCACCGAGATCCGCCGCCTGTTCCGGGGC
TTCAAGGGCATCAAGCCCGCCGAACTGACCCAGCTGATCAACGCGGGCGGCACGGTGGTG
GTCGACCTGTCGGCCAGCGGTGACTTCGAGAAGGGCCACATTGCCGGCAGCCGCAACGCC
CAGGCCAGTGCCTTCGGCCCGGACCACAAGCTGGTGGCCAACGCCAAGCAGTCGCCGGTG
GTGCTGGTGTGCCGCAGCGGCAACGCCTCGGAAACCGCCGCCAAGGCGCTGAAGAAGGCC
GGCTTCGAAAAGGTCTACGTGCTCGACGGCGGCATTCCCGCCTGGCAGCAGGCCGAGCTG
CCGCTGGTCAAGGGCCGCAACTGATTGCCGCAGGTGGCGGATCCGGCCTTGTATGGGCCT
GATCCCGCCCCCATCGCAGTAATTCGACCATCGTTTTCATTGCATTCATTGGAGTTACTG
GAAATGTCCGAAGAGATCACCAACGGCGCTGCTGCGCCGGTCGATGCCGCCACCGGCCCC
GCTTTCACCGTCGAGAAGATCTACGTCAAGGACGTCTCCTTCGAGTCGCCGAACGCCCCG
ACCATCTTCAATGACCAGGTGCAGCCGGAGCTGCAGCTGAACCTGAACCAGCAGGTGCAG
CGCCTGGGTGAGAACGCCTTCGAAGTCGTGCTGGCCGTGACCCTGACCTGCCAGGCCGGT
GAGCGCACCGCCTACGTGGCCGAAGTGAAGCAGGCCGGCGTGTTCGGCCTGGTCGGCCTG
GACCCGCAGTCGATCGACGTGCTGCTCGGCACCCAGTGCCCGAACATCCTGTTCCCGTAC
GTGCGCCAGCTGATCAGCGACCTGATCCAGGCCGGCGGCTTCCCGCCGTTCTTCCTGCAG
CCGATCAACTTCGAAGGCCTGTACGCAGAAACCCTGCGCCAGCGCCAGGAGCAGGGCGAC
GCACCGTCGCTGGCTGACTCCGAGCCGGCTGGCAACGCCTGATTCCTGCCGCGACGTCAC
GGATGAGCACTCCCGCTGACAAGATCGCCGTGCTGGGCGCCGGTTCCTGGGGAACCGCGC
TGGCCAGCCTGCTCGCACGGCACGGTCACCCGACCGTGCTGTGGGGGCGCGACGCTGCCG
TGGTCGAGGCCATCGACCAGCGCCACGAGAACCCGCGCTACCTGCCGGGCATCCCGCTGC
CGGACAGCCTGCGTGCCACCACCGACCTGGCGTCGGCGGTGGAAGGCGCGGCCTGGATCC
TGGTGGTGACCCCGTCGCATGCCTTCGGTGAAACCGTGCGTGCGCTGGCGCCGCTGCGTC
CGGCCGGTGCCGGCGTGGCCTGGGCCACCAAGGGCTTCGAACCCGGTTCGGGCCGTTTCC
TGCATGAAGTGGCGCGCGAAGTGCTGGGCGAGGACGTGCCGCTGGCCGTCGTCACCGGGC
CATCGTTCGCCAAGGAAGTAACCCAGGGCCTGCCCACCGCGATCACCGTGCACGGCGACG
TGCCCGAGTTCGCGCAGACGGTGGCCGAGGCGATGCATGGCCCGGCGTTCCGCGCCTACA
CCGGCGACGACATGGTCGGTGCCGAGCTGGGCGGTGCGATGAAGAACGTGCTGGCGGTGG
CCACCGGCGTGGCCGATGGCATGCAGCTGGGCCTCAACGCCCGTGCCGGCCTGATCACCC
GCGGTCTCAATGAAATGCTGCGCCTGGCTGCGGCGATCGGCGCCAAGCCGGAAACGCTGA
TGGGCCTGGCCGGCCTGGGCGATCTGGTGCTGACCTGCACCGGCGATCTGTCGCGCAACC
GTCGCCTGGGCCTGGCCCTGGGCCGTGGCCAGTCGCTGCAGGATGCCGTGCGCGAAATCG
GCCAGGTGGTCGAGTCGGTGCAGACCGCCGACGAAGTGATGCGACAGGCGCGCCGCCATG
GCATCGACCTGCCGATCTCCGACGGCGTGCGTGCCGTGCTGCACGGCGAGCAGACCCCGG
AAGAAGGCCTGCGCGCACTGCTGGCGCGGGAACAGAAACCGGAATACCCGGACACGCTGT
TCAAGTGAATCGAAAAACCCCGGCCACGTGCCGGGGTTTTTTTATGTGCGCGACCCATCC
ACGCGTGGCGTGGATCTACTGCCGAACCCGCTTCTGGTAGCTGCCAACCTTGGTCGGCGC
CCGACGGCGGCAATCACCGCGCCCGTGGCGGCGCGCTGGTGTTGTCCATGTCCGAGAAGA
TCAACCACGGCCCGTCGCCCACGCGCTTCAGCGTCAGCGTGAACTTGCCGGTGTCCCCCT
CGTTGCTGCCGTAGCGATACGCACCAATGATGTAGCCCGTGTTGCCCTCCACCGAGTGAG
CCAACGCCCGCAGCCGCAACGGACTGCCGCCCTGGCCGGCATACGCGGCCTCGATCGCAG
TACGCCCGCGCACCGGCGGCTGGTTGCTCTGCAGTACAAAACCATCCTCGGCAAGCAGCG
CAGCCAATGCCCTGGCATCAGCCGAGCGCCACGCCCGCTCGTAATCGCGTAGTACGCGCT
CCAGCGGTGCGGGCAGGGCTGCGCCCGGGAGAGGCCGTGCAGGCTTCGCGTTTTCTGCAT
CGTGGGCAATTGCCGGCGATGCCAGCCGCAGGGCACTGCAGAAGATCTTGGCGAGTCGTG
TACGGCGCATGCGTCCGGCTCCAGGCGATGACGGGACGCTACGAACGCATCCTGGCACGG
TGCTGGTTAGAATCACGCGGCTGCCGATTTGCTGGATGCAGCGCAGATCAGACAAGGACA
GGGAATGAAGATTCGAATCACAGGGATGGCACTGACGGTCGCATTGCTGGCCGCCTGCGG
GCAGGCACCGGCACCCGATGCAGCACCAGCCGCACCAGCACCGGCCACAGAAGCACCTGC
GGCCACGGCAACGGTGGGCGAGAAGGCGCCATCCATCGAAGATGGCGTGGATCCCTCGGT
GTGGGACGACGAAGGCGAACCGGAAGACCCGAGTGCCGGCGGCGAACTCACCTGCGCGGA
CAACCCGCTGGCGACGCATTTCTTCACCCTGGTGGGCGGCAATACCGTGGACGACTGCGG
CCGCAAGGACCCGAAGGTGCTGGCCGCGTTCAACGCCCTGATGAAGAACACAGCCGCAGC
CGAATCCGCTGACAGGGAGATTCCATCGCTGCGCGAACGCCTGTTGAGCGGGCCCAGCGG
TCCTGGTGAGCTGCTGGTGCTGCAGGGCGAGCCGTGGTGGTTCTATACCGCCTGCCAGGC
CCACGCCTGCCCCGGCACCGCGTTGGCGATGCTGTATTCGCCGACGGAGGCGAAGATGGT
CGGCCGTCTTACCGCGCGCTGTCGTGTGTGGTGGCTGGGCGAGCCGACGGCGGAACAACG
TGCGCAGATTGAACAACGCCAGCCACTGCAGGATGCCGCGTTGAAGGAAGACAGCGCGCT
CTGCGAGTGATGTGGTGCCCGCCTCATCCTTCCGGCTGCATGCGCGCGCTGGCCTGTGCG
TTCATGGTCAGGCACGCCAGGATCAGCCCTTCCATCACCCGGTCGCCCACGTACTCGGCC
TCCGTGCCGTTCTGACGCACGCGCTCGGCCGCCAGCAGCAGCTCCAGCGTCACGCGTTGG
CCGGCCAGTGCACAGTCCGCATCGGCCAGCGCCATGCAGCGGCCCGGCATCTGGTGACGC
TCTGGCCAGGGCTGGCCGTCGGCGGCCGCGCCTTTGCCGATGCGGTGAAGCGTGGCGATG
AAGGCATTCGGATCGGTCGCAGCCGCGTGCTCTGGCGGCCCACCGCCAGTGGCGGATGAG
CGATGCGGATGCAGGCGTGGGAAGTCCGGTGATGTCATGGCAGTGCCCCGTGCAGGACAG
ACGGTAGCCGCCACGCAAAGGTGGCGGGCGGAGACGTGGCTCGAAAACCGGGACAGTGCG
TACAAGGCCGGCAGGCACAAGGCCTCCACGCTCCGCCCGCCATAGTCGGCAGACGAATTG
CCCGCCGGCGCCACACTGGGTGACGCCGACGGGCAGGCGCATACAACGTACGCATTGCCA
CGGGTTTTCGAGGCCCGGCCACCTTTTTCCGGTGGCACGCCATCTGTACCGCCGTCGCTG
CGAAACGCCAATCAGACGAGTTGCAAACAGCGTTCGATCAAAGACGCTTTCAGCATTCTT
GCATGCTGTTAAGTCGTCGCAGACGCAGGCGCCGCAACGGCCGTAGCAGCATGGGGAATA
TGCGACATGGTTCGAACTTGTTGACAGGGATATGGGTACCCCACCAAGCCGATGACGACA
GTGCGGAGCGAAGAACGTAAATCGAACTCGCCCCACTCTGGTTGTCAGCGCTCTTGGGGT
CTTTCGTACCAGGCCTGAGTACGGTTGACGATCCGCACCACGGACAGCATGACCGGCACC
TCGATCAGCACGCCCACCACCGTCGCCAGCGCCGCCCCGGAATGCACGCCGAACAGTCCC
ACCGCAGTCGCCACCGCCAGTTCGAAGAAGTTGCTGGCACCAATAAGCGCTGACGGGCCG
GCCACGCAATGTGCCACGCCCAGCCGACGGTTGAGCAGGTAGGCCAGGCCCGAGGTGAAA
TAGACCTGGATCAGGATCGGCACGGCAATCAGCGCGATTACCAGCGGTTGCTTCACGATC
TGCTGGCCCTGGAACCCGAACAGCACCACCAGCGTCAGCAGCAGCGCGGACAGGGACAGC
GGCCCCAACCTTCGAAGCGTGAGTTGCAGGCCCGCCTCGCCGCTGCGCAAAAGGATCCAG
TGCCGCAGCAGTGCAGCAGCCAGCACCGGCACCACGATGTAGAGACCAACGGACAGCAAC
AGCGTATCCCACGGTACGGTGATCGCTGACAGGCCGAGCAGCAGTGCAACCACCGGCGCG
TAGGCAACCACCATGATCGCGTCGTTCAACGCCACCTGGCTCAGGGTGAAGTTGGCATCA
CCGCGGCACAGGTTGCTCCACACGAACACCATGGCGGTGCAGGGTGCGGCTGCCAGCAGG
ATCAGCCCGGCGATGTAGCTGTCGATCTGTGCTGCGGGCAACCAGTCGGCGAAGGCATGG
CGCAGGAACAGCCAGCCCAGCAGCGCCATCGAGAACGGCTTCACGGCCCAGTTGATGAAC
AGTGTTACCCCGATGCCCTTCCAGTGTTGCTGCAACTGGCGCATCGCGCGGAAGTCGACC
TTCAGCAGCATCGGGATGATCATCAGCCAGATCAGCACCGCAACCGGCAGATTGACCTTG
GCCACTTCGGCGGACGCCAGCACCGCGAAGGCACCGGGCAGGACGTGGCCCAGCAGCGTG
CCCATCGCAATGCACAGCACAACCCACAGCGTCAGGTGTCGCTCGAACAGACCCATGGCA
GTGGCACCGTCACTGCGCGCCGTCGGTCGGCAACAGCTGGCCGATCTGGTCCAGCGCGTG
CTGCAGCGCTTCGCGTTCGGACCACACCGATTCGGGCAGTGCGAGCAGCGCACGCAGGCG
GGTTTTCACGATGGCATGGGCCAGCGCGAAGGCTGCGGCCTTGTCGGCATCGCTGCCTGC
CACGGCGGCCGGATCGGGCAGGCCCCAATGGCTGCGGATGAAGTCACCGAACACCACTGG
GCAAGCTTCGGCAGCGGCCGCATCACACACGGTGATGACCAGGTCCATGGGCGCTGCATC
CACGAACTCGTCCCATGATTTGCTGCGCAGCCCTTCAACGGGCATTCCTTCGGCATGCAG
TTGTGCCAGCGCGAACGGATTGACCTGGCCGGTGGGCTGGCTGCCCGCACTGAATGCCCT
GAAGCGATCGCCGCCCCAGGCGCGCAGGGTGGCTTCAGCCAGCACGCTGCGCGCGCTGTT
GCCGGTGCAGAGGAACAGGACATTGCGGGTCATGTGGTAATCGCTTCGATGGGGTGGGTC
GTGTGCGGTATCAGCACTTGCAGGCGGGTTCGGCGGGGACGCACTGGTTGCTGGGTGAGC
CCGCGCAACAGTTGTGCGTGAGGTACTCGATCAAGCCGTTCATGGCATCGAAGTTGGCCC
GATAGCAGACGTTGCGGCCCTGGTTCTCGCTCTCCACCAGCCCGGCCTGCACCAGCTCCT
TCAGGTGGAAGCTGAGCGTGGCTGGGGGCACCTGCAGGGCCGTAGCGATGTCGCCCGCCA
TGCGCCCTGCCGGGCCGGCCTCCACCAGCAGGCGGAAGGCAGCCAGGCGGGTGGCATGAC
CGAGGGCGGTCAGGGCGGAGATTGCATTCGATGTTTCCATATTTCTAGAATAATCGAATG
AATGAGCCAATCACAAGCCTGGACCTGCCCAACCTGGTGGAATCGTCATTGCCCCAGCCC
AATCATCACCAGCTCGCCGCGGCGGATCTGGGGCCGCCGCGCATCCTCCTGCTCTACGGC
TCGCTGCGGCCCCAGTCGTTCAGCCGCAAGCTGGCGCTGGAAGCCGAGCGACTGCTGCGC
CATCTGGGGTGCGAAACCCGGGTGTTCGACCCGCATGCGCTGCCGATGCTGGACAGCGTG
GACCCGCACCACCCTGAAGTGCAGCGACTGCGCGAATGGTCGCAGTGGTCGGAAGGCCAG
GTATGGGTCAGCCCCGAGCGGCATGGCACGGTCACCGGCGTGTTCAAGAACCAGATCGAC
TGGTTGCCGCTGGAAGATGGCAGTGTGCGGCCCACGCAGGGCAGGACGCTGGCGGTGATG
CAGGTGAGCGGCGGCTCGCAGTCGTTCAACACGGTCAACGCGTTGCGCGTGCTTGGTCGT
TGGATGCGCATGCTGACCATCCCCAACCAGTCGTCGGTGGCCAAGGCCTGGCAGGAATTC
GATGACGACGGCCGGATGAAGCCCTCGCCGTACTACGATCGGGTGGTGGATGTGATGGAA
GAGCTGGTGAAGTTCACGCTGCTGACGCGGGGCCGGTCGGACTACCTGGTAGACCGTTAC
AGCGAGCGGAAGGCGACGCGCACGCCGCGGCATTGGCGCGGGCTGCAGAGGCTACGGCTT
CCTGATCCTCATTGGTGCCGATGTGAGGCACGCTCACCCAAGCAGCCTCTTCACCCTTGA
AGCTGCAAGGCGGATGATCACCACATAGGCCAGCAACATGCCGGTGCCGATGCCCATTAC
TTCGATTTCCCAGTTGCGGCGGTAGGGAGAAGGGCCCATGAAGGCCCACGCCAGAAGCAC
CGCCGCAATCAGCAAGGCGCTGCGATTGGCCTTCGAAATGAGCGCATCTTCGGTCGCGTG
CCCCATGTTCGGATCCCAGGAACCGAGCAGCCACCCCAATCCACGCAGGTAGTCGCGCGC
CACGAAGAACAGGAAGACGAATACGCCTCCCATCGTGCTCAGCAGAAACTGGAAGAGTGG
GTCCACCGGCGGCCTCATGGACGAGGCAGACATTGCCTCGCAGGATCGTCTACGGGCGCA
GTATGCCAGCGTGCCGGGCCTCGGGGGCACCACGCCTCACACGCAGGCGACTCTCCATGA
GCAGACTGTGCATCGCAGCCGCCCGGCGGGCGGGCATGGCCCGGGCATGTGCCCACAACG
CCCAGGGCGGACGCACAAACGCACTACTCGCCAGCGTGCTGTGCGGTCTTCTTTTGGTTG
CCATCTGTGACGGCACGGCTCTGCGCGAACTCCGGGAACGTCTTCGCGATCGAATCCTTG
TCCGGCAGGATGTAGAACACACCGCCCTTCTCGAACGTGGACTGCACGATCTGCTCGTAG
AACGCGGGCGAGACATTGATGCAGCCGTGGGTGACGCGGTTGTCGTCCGGCGAGGGCGAT
GCCAACCGCTCGGCGCGCTTTTCCTTCGGGCTGCCCGGCGGCAGCGGGTGCATCGACACG
GCGGAATCGTAGTCCACCCACAGCACGCGTCCGGCATCGTCGGACGGGCCGTAACCGCCA
ATGAAGCGGCCGGCAGGCGTGGTGCGGTCGTGGCCGGGAATCGCGCTCAGTGCGAGCTTG
GCGACGCCCGGTGCGGAATGGTCGCCGATCGCCGACCCAAACAGCGCCGGTGCGGCGCCG
CGCAGCTTGCCGTCACCGCCGAAGACCAGAACCTGCGCCGCCGCCTTGTCCATGACCGCA
AACGGATAGCCCTGGTTGTCCTTGCTGGCGACCACCCAGCCGGCCAGCTCGATCACTGTC
TCGGACACGCTCTGGTCGGGCGGAAGTTCATCAACGGCGGCGACCGATGGTGCAGGTGCG
TCCTTGTCCCTGGCGTTGGCTACGCCGCTGCACGCAACGGCCAGTGCCATGGCCAGGGAG
GCATGGAGGGCGCGGCGTGCAGGGGAGGGGGAAGTACGAATGGGACGGCTCCTTGCAATG
CAATCGTGGGTGGAAGGATGCCAGTGGCCGGCGAAGGCCACTGGGTCCCCGATACACCCG
ATACAGAGGTGGATCAATTCAAAAGGTGAGGGAGCGATTACCCGCGCGGCTTGCGGCCGG
CAGGTGCCCTTTCAAGCTGCTGCACGCGACCTTCGATCTGGTCCAGGCGCTGATTGGCCT
GCTGTGCGGACTGGTTGGCGGACTCCGCGCTCTGCGCAGCGCCCTGCACCTTGACGTCGA
GCTGATCGAGACGCGAGTTGATGGTTGCAAACTCGTTCTTGTATGACGCGCAGGCGCCAA
GGCTTACGGTGGCGATGAGCGCTACAGCAAGTGCGCGGGCCGTCTTCATGTGTTGCGGGT
TCAGGTTCATTGCACTCCCTCCTTCGTCTGGGGAAGCTGGAATATAGCGGCGTTTGTTCC
CGCCGCTACCAAGCGCTTTCAGCTGGAATTTGAATACGTGGAAGCACTGTGAAGCCGGCC
TCTGACCCAACATTAACAAGCGGGATCAGGCGAGCTGATCTACGTCGGCGGCGTGCCTTG
TGCCTGTTCAAGGTCGCCAATTCATCAGTATGAAGCGGCTCTCACAGCACTTGCGTTTCC
ATGCCTTTGGCAGCAGTGCAGGCAGGCGTCCATCCACTCGCCTCGAACACGGTCGCGGCG
GTGTCGGGCCGCACATCCAGCAGCGTGGCGATGGCCCTGGTCCTGTCTGGCGCGCGGGAA
ACATAGCTGCGCGCGATGCGGTAGCCGACCCAGTATCCGAGATCTCCACGTCGTGCTTCA
TCGCCGGGGCCGTTGTACAGCCACTTCGAAAGATCGGTGCCCCCACTGTCCTGTACGAAC
GCGCGCTCCAGCGCACATTCGCGGCCCTGGGCCCAGCGACGCAGATGCGCGTTGGCCGGT
TGCCCCGAGATCAGTTCACCCACGTACTCGGCGCCGCCTTCAAGCAACGTCTGATAGAGC
AGGGTGGGCTGCGCGACATCGACGCTCGCACCGGGCTGTTGCACGTGCACGTACTCATGG
GCGATCAGGTGCACGAAACGATCGCCGACGTCAGGCTGCATCCAGTCGGCGTTGCACAGT
GCTTCCAGTCCGATCACCACACCATCTTCGGTGGTGACGCCGCCGCTGTTACCCCGCCCG
ACCAGCACGGTGACCGGAGGAAAACGTGCAGTGGGGAGCAGCGTGCCCAACCGATCGAGT
GCGTCGGCAACCCGCGCGCGGATCGCCGGCAATGCCGCTGCACAGGTCCGCGCCCTGGCG
AACAACGCCGGCTTGTCCTGGATGGCCCTGGCCAAACGCTCCATTGATCCGATGCGGCTG
TCGGTGAAGCTGCGCAATGCCTCCGTGCCGGTGTCCAGATAGCCGCGCTGCAGGTCTTCG
GCACTTGGTTTTCCTCCAGTGGCATCCAGCACGCTGAAGAAACGCGTGACATCGTCTGTC
TGTACCACGATGCGTGCAGAAGGTTGGGCGCGCTCGGCCGCGTTGGCTGGCAGCTGCATC
ATCGGAAGGGCGACGAGCAGCAGCACCCGCACCGCGCGGCGCGCATGGGGCGGAAACAGC
AGTGATGCGACGGACGCGTGCTGCATGTGGAGTTCCCTGAACGCCAGCCTTATTTATACA
CCAGTCAGTTCAATATTCAGGGTCGATTAGACCCCCTAACGGATAATTCACACCTGTCGA
CCGCCTCCTCTCTCTCCCCCTCCCGGGAGGCGGCCGACGAAACCAAAATAATTAAAGGTG
TGTCCCGATGAACAAGAATTCGCTGCTCGCCCTGGGTCTCCTGGCTGCCCTGCCGTTCGC
TGCATCGGCAACCGACGGCCTGTCGTACAACTACGTTGAAGGCGGCTACGTGAACACCGA
TGCCAAGGGCGGCGACGCCGATGGCTGGAAGGTGAAGGGTTCCGTGGCGGTGCACCCGAA
CTTCCACATCTTCGGCGACTACAGCGCGCAGGAGACCGACAAGTTCAAGAATGACGTCGA
CCAGTGGCGCATCGGTGCCGGCTACAACTACGGCATCGCACCGAACACCGACCTGGTGGC
CCGCGTTGCGTACCAGAAGTTCGATATGAAGCATGGCCTGGACTTCAACGGCTATTCGAC
CGAAGTCGGCGTGCGCACCGCGTTCAACCCGTACGTGGAAGGCTACGTGATGGCCGGCTA
CGAGGACTACACCAAGAAGCACGGCATCAACCCGGACGGCGAGTTCTACGGCCGCGTCGG
CGCCACCGCCAAGTTCAACCAGAACTGGGGCCTGAGTGGCGAAGTGAAGCTGGCCAAGGC
CGGCGACCGCGAGTGGTTCGTGGGCCCGCGCTTCACCTGGTAACAAACGCCTGTCGTTAG
TGCGTGTTGTGCTGGCGTGTGACTCTCTCTCTCTCCCACACGCCAACCGAAGCCCGGCCT
CGCGCCGGGCTTCACTTTTATGGGCCCCGTGGCGCCACAATGCGGCATGGGCGACCCTTC
CTCTCTTGCAGGCACCGGCACGACCTACCAGGAACATCTGACGCCTGCGCCGCTGCGCGG
CCACTTTGGCCAGCTGTGGCAGAGCCAGCTTCCTGCCGATGCCGATGGGCACATCACCGT
ATTGCCCGATGGCTGCGTGGATATCCTCTGGCGCGACGGTGCGCTGTTCGTCGTCGGCCC
GGACCGTGTGGCCGCGCACCCGGCGCTGGCACCCGGTGCGCAGGTGCTGGGCGCACGCTT
CCGCCCCGGCCAGGCATTGGCCGCGCTGGGCCTGCCTTTGGCCGGGATCATCGGCCAGGC
CGTGCCACTGGCTGATCTGAAGGGCGCGTGGGCGAACAAGGCGGCGGCCTCCATCGGCGA
CACCGCGCCTGCACAGCGCCTGCTGCGGATGGCGCACTGCCTGCAACAGCACATGGGTGC
GGCCGCGCTCGATACGCCGGCGCAGCGCGCCCATGTCCTGTTCCAAGCGCTCGCCGCGGG
TAATGCCACGCTGGATACGCTGGCGGCGCAGTTGGGCCTGAGCCCGCGCAGCCTGCGGCG
TTTCAGCCAGTCGCAGTTCGGCTACGGCGCCAAGACGCTGGAGCGGATCCTGCGGCTGCA
ACGTTTCCTGCGCCAGAGTCGCGCGCTGCCACAGCATTCGTTGGCGATGCTGGCCGCTGA
TGCCGGCTATGCCGACCAGGCCCATCTCAGCCGCGAGGCGCGCGAGCTGACTGGCATGAC
CGCCAGCGAGCTGCGCCTGGAGTGGGGACAATGATGGCCGTTTTGTTCAAGACCGCCGTG
CCGCGCTGACCGAAGCTGGGGTTCCAATCACGGAGCAACCTCATGAGCCACGAAGCTACC
CACGAAGCCGAACGCCGCATCGACAACATCGAATTCAACGTCGCCGACATCGCCCGCAGC
AAACGCTTCTACGGCGAGGTGTTCGGCTGGCAGTTCACCGACTATGGTCCGTCCTACACC
GAGTTCGACGATGGCCGGCTGAAGGGCGGCTTCGTGTCTGACGCGCCGTTGCGTGCTCAC
GGAGGACCGCTGGTGATCCTGTACTGCGCGGACCTGGCCGACGCACAGCAGCGCGTGGTC
GCCGCCGGTGGCGAAGTGGTGCAGGCGGTGTTCGCCTTCCCCGGGGGCCGCCGCTTCCAC
TTCCGCGATCTGGATGGCTACGAACTGGCGGTCTGGAGTGATGTGGACTGAGGTCTTCGT
ACCTTCGCCGGTGGACGGAACGAGAACCGCTCCGTCCCCGGTCAGGCGGTTCCGCTATGA
TCGCCCGCACATCGCCACACGCGATGCGTCCGCCTCAAGCCAGCAGGAACCGCCGTGAAC
TCCCAGCCCGCACCGATCACCGCCCTCAACCACACGCTCGACAACGAGCCGCAGCAGATC
ACTGCGCCGCTCACCCATTCGGCGGCGTTCCTGGTGCTGAGGGTGAAGGATGACGAGGCG
TCGATCGCCAAGGCGCGCGAGGTGCTGGCCAGCACCGATGATCTGATCAAGAACACCGCC
ATCCGCGAGATCGAGCGCACGTTTACCTGCAACGTGGCCATCGGCCATCGCGTGTGGCAG
CCGCTGGTAGGCTCCACGCCGCCACGCGAGCTGGCACCGTTCCGCGAGATCAAGGGCGCG
ACCCACACCGCCGTGTCCACGCCCGGTGACCTGCTGTACCACATCCGCGCACGCACCATG
GACCTGATCGTGGCCTTCGAGCGCAACCTGCTGATGGCCTTCGGCGATGCGGTCGAAGCG
GTCGATGACGTGGCCGGCTTCCGCTATTTCGATGGCCGCGACCTGCTCGACTTCGTCGAT
GGCACCGCCAACCCGGAGGGGCTGTCGCTGCCGGAAGCCACGATCGTGGGTGGGGAAGAC
CCGGAACATGCCGGCGGCAGTTACGTGGTGGTGCAGAAGTACCTGCACAACCTCGATGCG
TGGCGCGCGCAGAAGACCGAGGCGCAGGAAGCCATCATCGGACGCACCAAGCACGACAAC
ATCGAGCTGGATGACGCGCCGGCGGATGCGCAGAAGTCGCACAAGACCCTGTGCACCATC
GAAGACGCCGACGGCGAGCACGAGATCCTGCGCGACAACATGCCGTTCGCCAACCCGGGC
CGTGGCGAGTACGGCACCTACTTCATTGGTTACACCCGCCGCCTGTGGGTGATCGAGAAG
ATGCTCGAGCGCATGTTCATCGGCAATCCCGCACCGCTGCATGACCGCATCCTTGATTTC
TCCACCGCCACCACCGGCGTGACCTTCTTCGCACCCTCGCGCAAGGTGCTGGCCGACCTG
GGCGAGTGATCGCGCCGGGCCATCACCGGCCGCCATCCGCCTGTCATCTATGGCGCCGAC
CATGGCGCGCTGGATGGGAGTGCAGGAGGCAGGCGATGGTGTCAGCAAACAGGACCGGCC
TACGCCGCTGGTGGCGGCGTCTGGCTGCGGTGTTCGGCGCGTTGGCACTGGGGAGTGCCA
GCGTTTCCGCGCAGGAAGCCCCTGCGCACTGGATGGCCTACGCCGCCTCCGTGGGAGGCC
AGCTGCAGCAGCGCCTGCAGCAGGAGCACGATCCGCAGGCACAGCGCGTGCTGGAATGGC
TGCAGGCACACGCTGACACGCCGACGCCGCTACCGGTGAGCGTGTGGATCGCGGCGGATG
GCCGTATTTCGAAACTGGAATTCGACAGCCTGGGCGATGCCCAGGTCGACGCCGACCTGC
GCGCGACGCTGCAGGCCGCGCCGTTGCAGGCGGCACCGCCGGCCGACATGCGCCAACCGC
TGCGATTGGGCCTGTTGCTGGAGCCGAAGTAAATCCATGCCATGCGTGGATGTGGTGGGT
AGATGCCGACCTTGGTCGGCAGGCGCGCCAACCCAGGTTGGCGACTACCGGTAGCCCGGC
CACGCATGGCGTGGCTCTATCGCGTTGCCACCTGTGGCTCGCGCGCGGCGGCGCTCCATG
CGCGCAGGCCGAACACGGCCAGGCCGAGGAAGAACACGTACAGTGCCGCGGTCACGTGCA
GCGACTTGAACAGGTACGCACCCACATAGACCACGTCCACCGCGATCCACACCCACCAGC
AGGCCACGTGGCGGCGTGCCTGCCACCACTGGCCGACCAGGCTCAGCGCGGTCAGCATCG
CGTCCAGCCAGGGCAGCGCGGCATCGGTGAAGGTGTGCATGGCCGCACCCAGCGCCACGC
CACCGCACAGGCCGAAGGCCAGGTCGCGCAGCAGCGTGCCGCGTGCCAGTGGCACGATGC
GGATGCTGCCCTCATCGGCGGCGTGCTGCCGCCAGTTGAGCCAGCCATAGACCAGGAAGC
CACCGAAGGCGACCTGCAGCAGGGTGTCCGAGTACAGCTTGGCCTCGGCGAACACCAGGC
CATACAGCGCCACCGACAGCAGGCCCACCGGCCATGCCGACAGCCGGCGCCTGGCCATCA
GCCAGACGCCGAGGATGCTGCACAGCGCGGCGGTCCACTCGAGCATCACGCCGCTCACAG
CGCGAACGTCACCGACAGGCGGGCCTGTCGCGGTGCACCGGGGAACAGGTAGTAGTCACC
GCCGCTGCTGCCGGTATCGCGCCAGTAGAAGCGGTTGAATACGTTGTCCACCGACAGGTT
CCAGGTCACCGCGCGTTCGTGCAGGCGATGCTGGAAGCGCAGGCCGGCATCGAACACCGA
GTAGTCCGGCGCGCGCACGCCACCGTCGGCGCGTGCCACGTTGGCACCGGCATAGCGCCA
GCCACCGGTCACGTCCAGGCCCTGCACGAACGGCAGCGCGTAGGCCATGTGCACGCTGGC
GCGTACCTTCGGCACGTTCACCAGCTGATGGCCTTCATAGGCCGGCGTGCCGGTGTCGCG
CGCGCGCGCCTGCAGCACGCTGGCGCTGGCCACGATCTGCAGTGCGTCGGTCAGCTGGCC
GTTGGCGGTCAGCTCCAGGCCGGTGTGGGTCTGCGTGCCTTCCTCGACGAAGGTGTAGCC
GACGTCGCTGCTGTCGGGCCTGGCGTACTGGTACGGCTGCGAGATGCGGAACACCGCTGC
ACCCAGCGTCAGCGCCTCGACCGGCACGTACTTCACGCCTGCTTCCAGCTGCCGTGACTG
CACCGACGGCAGGAAAGTGTCGGCATTGCTGGTCCAGAACGGCGCTTCCTGGCCCAGCGA
AATGCCGCGCACGTAGCTGGCATAGGCGTTGAGCTGATCGGTGGCCTTCCACACCACCGC
GGTCTGCGGCAGGAACCGCGACAGGCGGCTGTGCCGCTGCGGAACGCCACGCTTGTCGTA
GGCACGCTCGTCCAGGCGCACGAAGCGGCCACCGGCCAACCACTGCCAGTCATCGCCAAA
GCTCATCCGGTCCAGCGCGAAGAACGCGGTCTGGCGGCTGTCCAGGCGTCGTGCGGAGGG
GCCGGGCATCTTCGGCGACGGCTCGAACACGGGCACCTGCGGGTCGTGGATGTTGCTGGT
GCCGACGTACTCGTTGACGCTCGGGCGCTTGTCCACGGTGCGGCGGAAGTAGTCGGCACC
GAGGGTCAGCTGATGGCCGACGCTGCCGGTCTCGAAGCGGCCACGCAGCTCGGCACGGGC
CTGCTGGTTGCGGCGGGTGTCGTCCGGGCTGCGGTAGTCGTAGACATCGTAGTCGCCGTT
GGGTGCGAAGTAGTTGCCTGGCACGCTGCCATCGGCGCACTGCACGGCGTAGTAGCAACC
GTAGGCGAAGGCGACGTTGTCATCGATCACCGAGCGGCTGTGGCCGACCGAGACGCGCGA
CTGCCAGGCATCGTTGAAGTCGTAGGTATGCAGCGCGGTGATGTTGGTGCTGGCGATATC
CACCGGGCGCTGCCACGGCTGGTAGCCGAGCAGGTGCTCGCGGTCGACACCGCGCGGCAG
GTCACGCGCGCCCAGCAGCTGGTAGCCGGACACCGAGCGCTGCGAGCTGGTCTGGTAGTT
GGCATCCACTTCCAGCTTGCCGCGCTCGCCGATCAGCCAGTCGGCGGCCAGCGAGTAGAA
GTTGCGGCGGCCATCGGCGTGCGCGACGTAGGAATTGCTGGAGTCCCATGCGGCATTCAG
GCGCAGGCCGAAACGCGGGGTGATCCAGTGGCCGACATCGACGGCGACGTAGCGTGAGCC
TTCCGAATCGGTGCCGAGCGTGGCGGTGCGTACTTCAGCCGGGCGCTTGCCGATGTAGTT
GATGATCCCGCCCGGCGCCATCACCCCTGCCGCCAGGCCGGCTTCACCCTTGAGGATCTC
GACCGACTGCACGTTCTCCAGCGCCAGGCGTTGCTCGCCGGCGATGGACAGCCCGTTGAA
GCGGTAGCCGGTGGCGGCGTCCAGCGCGAAGCCGCGGATGGCGATGTTCTGGTAGTAGCC
CACAGGTGCATACGCATCACCCAGCGAGGCATCGTTGCTGGCCAGCTCGGACAGCGAACG
TACCTGGCGACGTTCGAGATAGTCGCGCTCGAGCACGTTCACCGAAGCCGGCGTGTCCTT
CCACGAACCGCCGCCGAAGGCATTCACGCGCGAGGTATCGGCCTTCGGCTTGCCGGCCTC
CACGCGCACCGCCGCCAGTTCGGTCGGCGAGCGTTCGGCACCAGTGGCAGCCGCATCGGT
GGTGGCCTCGGCCTCGCTGGCATGCAGCGGCAGCGCGGCGCAGAGGGCGAGTGAGAGCAG
GGTGGGGCGCAGGCAGCGGTTCATTCGGTTCGTCTTCGGACAACAAGGGAGACGAAGCGA
CGGCGCGCAGGTGCACCGGCCCATGATGGGGGTGTGGCTGCGGCTCAAAGCTCCCTACGC
CGGTGCAAACCGGATCAGGTTCCAAGGGACTCTCTCAGCCTGGCAGATCCAGGCACCCCC
GCTTCAGGTGACCATTTCACTACAAATGGTACGGATTTGCGAGCGCCAGCCGGGGTCAGA
TCCCTTTCCTGCGGAAAGGGATCTGACCGCAACGCTGCGTCAACCGGATCACGCGACGGC
GTGCAGGGCCTGCAGCAGTGCCCGTCCCGGCGCGCTGTGGAACCACGCCGGATGGCCCAG
CATGAAGGGCTGCCAGGCCACGTCGGCATTCGCGGTTGAGCGGGTGACACCTTCGAAGTA
CTCCACTTCGGACAGTGCGAAGTCGAAATGGACCATTGGCAGCAGGTCGGCCAGCAGGTG
CACGCGTGCCGCCGACAACGGCAGCACCTCGCGGTAGCCGTCGAGCAGGGCCAGCGCGAT
ATCGATGCGCACTGCCTCCATGCCGCGCTCCAGTTCCAGCCACGCCACTGCGTTGCGCTC
GATCGCGGTGGCGAGGTCGAACAGCGCGCTGGTGGGCGACGCCAGGCCGAAATCCAGCAC
GGTGCTGACCTCGCCGTTGCGCCACAGCAGGTTGGAGACATGCCAGTCGTTGTGCGCCCA
CAGCCGGGGCTCGGCGCGCAGGCGCTCGGCCAGGCCGGCGTGCCACGGCAGCACGTCGCG
CTGCAGCTGTGCTTCCCATGGAATGCGCGCGAGATAGCGTGCCAGCCCGGGACGTTCATC
CAGTCCTGCCTTGATGGCGGCGATCGGATCGTCGGCACGGATCAGGTCGTCGCGCGCCAC
CAGCAGATGGGTGCTGCGCTGGGGCGCGTGGTAGCTGGCGGCGGCACGGTGCAGCTGTGC
GAGCGTGCGCCCTGCTTCGCGGGCCTGCGCGACATCGGTCAACAGCGACCACGACACCGC
GTCGCGATACAGGTCGTCGCCCACGCCGACATCGTGCAGTTCAAACGTCCATTCGCCGTG
TTCGACCGCAGTGTGGCCATCGGTGGCCGGCAGCACCTGCACCACTGGCACGCCGGCGGC
GGCGAGATGGGCGATGAAGTGGTGTTCTTCTTCCAGACAGGTCGCGCTGCGCACGCTGTG
GTGGTGGCGCTTGATGAACACCGCGCCGCGCGTGCCGTCGACGATGGCGGCGGCAGACAG
CGGCCGCGGGCTGTGCCAGCGCGGTTGGCTGTGCCCGCCCAGCTGCGGGTAACGCGTACT
CAGCCACGCGATGTCCGCCGCGCTGATCGGTGGCCAGTCGGCAGCGACCTCGTCGTTGTT
GAGGCCCTGCACGCGGTGGGAGGAAGACGTCATGCCACAGTCCGATCGGGAAAGTCACAT
CCAAGGCTGCGCATTCAACGCCATGCGCGTGGCCAACGCAAACGGGCGGGTCATCGACCC
GCCCGTCTCCGCGTCATCGGTATGTCGGCGCTGCTTACCAGCCGCGATGGCGGCCGCGGT
CGTGGTAGTAGCGGTTGTCGTAGTAGCGCTCACGCTGCCAGCGGCGGTCATCGCCACGGT
CGTAGTAGCCACTGCGGTAGTAGCCACGGTCGTAACGGCGATCGTAGCGGTCGTCGTAAC
GGCGATTGTCGTAGTAACGGCGGTCGCGGCGGTCGGAGGTGGTCAGGTTGCCGATCGCGC
CGCCGGCCACGGCACCGCCGACGGTGGCCGCAGGGTCGCCGTTGGACAGCAGGTTGCCGG
CCACGCCACCGACCACGGCGCCGACCAGGGTGCGCTTGTCCTTCCTCGACATCGCGCTGG
CATCGCTGACCACGGCGACACCGGCAACCAGTGCCAGGGCCATCGCCAGACCACGGAAGC
TGAGTGTGGAAGTACTGAGCATGTTCGGTTCTCCTGTGAGGTGCATGCCACGCTGGGCAG
GGAGGGCGCGGGGCGCCCCGGCTGCCGTGGAGACCACGCTGGCGTTCCGACATTGCCGGA
ACATTGCCTGGCCTACCGGGCGGCTTGCGCATTCATCTAGCGTCAGGCGGCATGAAGCAA
GGCTGAAAGTGGCTTTTACCGCTCAGCTGGCAGAAAGGGAAAGGGCCGCGCATGGCGCGG
CCCCTCCCGGTCTGCAAGGCGCTGCGGGCTCAGACGCCCATGGCCTTCTGCGCCTGGCGG
GTCTGTTCCTGCTGCGCGTCCTGCTGCTGGTGCAGCACGTTCGGCGCGCCCTGCACCGCG
CCGCTGCTGAGCGCCATGCTCTGCTCGCTGGCGGTGCGGGTTTCCACCGCAACGCGGCTG
GCCGCCGGGTCACCGACCGTGCCCTGCACGGCGAACAGGCGCTCACCGTTCGGGCTGGGC
ACCACCGCGTCGATGCGCTGCAGGCCGGCGGCATGCGCCTCCCTGGTCAGGGCCGCTGCG
GCGCTTTCCAGCGCGTGGCGGTCCTTGAAGGTGCCCGCCGGCATCCGCTCCAGGCCTTCG
GTGGCCTGCAGGTACATCGGATTGCGCGGGTGCCGCTCGTCGTTCAGCAGCGGGCGCTCG
CGGGCCTCCTTGATCGCATCCAGCGTCTTCGCACCGACGATGCCGTCGGCAACCAGCCCG
TTGTCCTTCTGCAGCTGGCGTACCGCCGCTTCGGTATTGCGGCCGAAGCGGCCGTCCTCG
GCCAGCGGCTTGCCGTCGGCCCCGGCATAGCCGAGGTGGCCCAGCTGCTCCTGCACCTTG
CGCACGCCCTCGCTGTGCGCGCCCGGCTTGTACAGCTCGGCGTGCGGGGCGGCAGCGGCC
TTGTGTTCGGCCGCAGGCTTGCCCTGGGTCTGCTCATGCGATTGGGTGCGGCTTTCCAGC
AGGTCGCGCGCCTTGGACAACGGGTCCGACGCGAACAGCTTCCAGTGCGGGTGGTCCTTC
ACCTGCTTGAGGTAATCCTCCACCGGCATGGTGTGCACGCCCTTGCTGCCGGTGGACTGG
CTGATCAGCAGCTTGTCGGTGTTCGGGTCGCGCACCACCATCACGATGTGGTCGATGCCA
TTCCAGTGCTCGTGGCGGGTCCTGGCCGTATCCAGGCCGATGACCATGCCTTCCTTCAGC
GCACCGGGCTTGAGGATGGCGTCGCGCTCGAGCAGCACGCCGGACTGTTCGACGGCCTTG
TGCACGATGCCGCCGGAACCGAGGTTGCCCAGGTCGATGCGGTCGGCCTTGCTGAAGACA
GCGTGCCCGGCCTTCTGGTTGATCTCGTCCATGGTCCGGTTCTGCAGGGTGCCGACCCAG
CCGGAGCAATCGATGTAGCCCTGGTCCACGTTCTTGCCGGTCTTGCCCGGCACGTACAGC
GCGTGGCCCGGGATGTTGATGGCGTACTTCACATCGTCGTACTTCACGCCAGCGTCGTAC
GCGGCGTGCAGTTCGATGCCCGGCTTCGGCGCAGCAGGAGCCGTTGCGGTCGCCGCCAGC
GTGGCCGCAGCGGCACCCACTGCGGCGGTCTGCGCAGGTGTGCCTGGAGCCTGGGCCTGG
CCCGGTGCCACGGTCTGCGGCGTGATGTGCTTTTCCGGGATGCTGATCGCTGCGTACTTG
TGGATGTAGTAGCTGGAGAAGGTCCGCGCCAGGTCGCCGTCGTTCATGCCACGCATTTCG
GCCAGGGTGTGGCCGGTCAGCGCCTTGGCATCGGACCCGATCTGGTTGAGCACGTTGCGG
CGCATGTTGATCTCTTCGCCATGGCCGTTGCGGACCACGCCGAAGGTGCCGGTGGCGATC
GCGGTCTGCACCGAGCCATAGCCGGCGCTGCCCTGCTGGTGGGCCAGGTACAGGTCCAGG
CCGGTCGGCGTGTCGCCGCCGGACAGGTACGGGTGGCCGGTGCGCTCATTGCGGCGCGCC
ATCGAGCCCAGGTTGTCCTGGTACATCTGCGCGGCGGCTTCGGTGTTGCGGGTCGGGTCG
AATTCGTGGCCGGTCAGGTGGTATTGGCGGGCCGAGCCGGGCACGAACTGGAACAGGCCT
TTGGCGCCGGTCGAGGTGTTGTGGGCGCGCTCGTTGAAGGTGCCGCCGGTCTCGATGTGC
GCGAAGCGCATGAAGTCATCGACCGGGATGCCCTTCTGCCGGGCGACCTGCTCGACGATG
TCCAGGACTTCCTTTTTGCTGTAGTCATGCTGTGCCATGACGTTTTCCTCGGGGTTGATG
GAGCGGCCGATGCCGCGAATCGCCAACCGGACTCATCCGTGAGTCAAGAACATGTCGGTC
AACAGGTAACCCGCCTGCGGCGGATGGAAATCAGGGCGCGATGTACTGCTGGGCCTTGCT
GTCGAAGCGGTAGTGCACGGTGTCGCCGGCACCCAGCGCGCGGGTCTTGCCCGGGGCTTC
GATGGTGGTGCCCTTGAAGGTCACGGTCAGCTGCGGCAGGCCGTTGCCATCGGCCACGAA
GGCCAGTTCGCCATCGCTGTCGGTGCACGGCATCACGTTGCCGTCGTCGCAGGCCGCGCT
GTTGTCTTCGCCGGTGCGCACCGAGCCGACGTAGCGCCAGACCTTGCTGTCCAGGTCGTC
CTCGCTGCGCTTGGGGTTGAACAGCAGCAGGGCGTAACCGCTGCTGTTGATGCCGCGGTC
GAAGCTGCTGGTCGGTACTGCCAGCAGCAGGCGGCCGTCGGCGGTGTGGTGTTCGATCGG
CTTGCGCCGGGTATCGACGTCGTCAGCCTTGTCGTAGGCGCCGAGCGCACCGATGGTCCA
TTCCTGGCCGCGGAACTTCCACGGCTTCTTCGCGTCGCCGCCGGCCAGTACGAAGGTGGC
CTCGGCCAGATTGGCGCGGTCGTCGGGGCCGGCCGGCTGCTGTTCGCCCGGCTTGCCGTA
GTGCTCGCGGGTGTCCCAGGAAAAACCGGTGTAGTAGGTGGTGCCGTCCAGGGTGAAGCG
GTGGCCGAACCAGAAGGTCGCCACGCTGCCGTTCTGGACTTCATAGGACGTCGCACCGTC
GCCATCCACCTGGTAGATGAAATACATCACGGTCGGCGCGTCGGGCGGGGTGACGGCGGC
ATCGGGGGAGGGGTTCTGCATCGGGGCAACATCCTGTCGGGGCGCTTTGGCAGCCTGCGC
AGGCGCAGGCTGGGAGGACGAGGGGGCCGGATCGGCGGCGCTGCAGGCGGCAGCGGAAAG
AGAGACGAGCAGGCATGCCGCGAATGCGCGCAGGGGCCGCAACGGCAGGGTCCAACGTAG
CTCGGGGGGGGACTGCATGCGCCTCTCCATGGTCAGCGTTGCCGGGCCAGACGGCCGGCA
GGAAGCCGCACCCCATCCACCACGGACGGGAGCGAGGACATGAGCCGGTCGATTCCTTCG
ACCTCGCATTGAGAACTCATGCCTGCCCATCTTGGCACAGATCCGCAGGCCGTCAAAGAG
GGGGGGCGGCAGCCGGGTCTGTGATGTGAAGTGCGTCTCAGATCTTGCCGTCACGCAGGT
AGTCGAACAATTCGGCGTCGCCCTTCAGCCCCAGCTTGAGCATGGCGTCGCCCTTCTGCC
GGCTGATGGTGCTGACGCTCTTGTGCAGCTGCAGCGAAATCTCCTTCACCGTCATGCCGG
TGCCGAGCAGTCGCAGCACCTCCACTTCGCGTGGTGACAACGGCTTGCCGTCGCCCTCGC
GCATGCGCCAGCTGCCGGCCGCGTCCACCCGCTCGCGCAGGCTGCGGCTGATGTAGGGCT
GGCCGCGGTACACCGACTGGATGGCCTGCGGCAGCTCGTCCATTGACGAACTCTTGTCGA
CCAGACCGAGCACGCCACTGTCGAGCACCATGCGCAGGATCGCCAGGTTGCTGGAGACGC
TGAGCATCAGCACCGGCAGGTCCGGATGCCGGCGGCGGATCATGCCGATCATGGCGAAGC
CATCGGCCTGCGGGCTGCCCGGCATGGAGTAGTCGGTGACCAGCAGGTCACAGGGCTGGT
TGGCGAGCAGGGTCATCAGCGCCTGCGCGCTGTCGGCCTCGCCGACTACGCGGCCCACGC
CGCTCGACTCGATGACGGCGCGGGTACCGATGCGGACCACCGGGTGATCGTCTGCGATGA
TGATGCGCAAGCTCATGCTCTAGTATGGCCATCGGGCACGCCGGGCCGCGACCATCGCGG
TCCCTGGCAGGATTCTAGGAGATCGACGCAGATGCGTAGGTGGGCTGTTCGCGGGCTGCT
CCTGCTGCTGGCGGTGCTGGCCCTGCCCGTGGCCCAGGCACAGCCGGCCCCTGGGCTGCT
GCCGCTCAGCCCGTTGCAGCGCGAATACCTGGTGGCGCATCCGACCATCGTTGTCGGGCA
GTATGACAGCGGTTGGCCGCCCTTCGAGTCCCTCCGTGACGGCCAGCAGGTCGGTCTGGG
ACCGGACTACCTGTCGCATCTTGCACGCCAGCTCGGCATGAAGGTCGAGGCGCGCCGCTA
TCCGGACTGGACATCCGTGCTGGATGCGGCATGTCGTGGCGAGATCGACGTGGTGATGAA
TGTCGGCCTCAGTGCCGACCGCACCCGCTGCATGGTCTATACCGCGGCCTACAGCGAAGC
GCCGCTGGCCCTGGTGGGCCGGCCGGACGACCTGCGTGCCTCCGACATGCCCGACCTGGA
GGGTCTGCGGGTGGTGATCGAGCAGGATTTCCTGACCGGTCCGCAGGTGCGCGCCCGATT
CCCGCGTGCCCGCCAGCTTGTCGTAAACGACACGTTGAGCGCATTGCAGATGGTCAGAGA
CGACAAGGCCGACGTCTACATCGGCAATGCCTTTGTCGCCACCGAGCTGATTGCCAGCCG
GCGCCTGCAGGGCGTGGCGCTGTTGCGGCCCAGCGACCTGCCCCCTGAACGGCTGCACTT
CGGCATTCCCAACAGCAAGCAACCCCTGGCTGAAGCCCTGGACCTGGCGCTGGCGGCCAC
CAGCCAGGCCCAGCGTGATGCCCTCGCACAACGATGGCTGCCACCGCCGCACTGGTCGGC
ATCGGCGCAGCTGGCGCTGAGCCAGGCCGAGAAGCGCGTGCTGGAGCAGCCGTTGAAGAT
CGGTTTCGCCCCGAATGCCGCGCCACTGTCGTTCACCGGCGAGGATGGCCGGCCCAGCGG
GCTGGCCAGCGAATACCTGCAGCGCCTGATGCAGGCCGGTGCCAACCTGCAGGTCGAGGA
CAGCCACGACTGGTACGAGGTGCGCGAGAAGGCCCGCCGCGGTGAGCTGCAGGCGGTGAT
GGGCATTCCTGTCGATTCACGGTACCTGGGCCCGGACTGGGTGTTCAGCCAGCCCTTCAT
CAGCGTGCCGAACGTGATTGTGGTCAGGAGCGATGGCGAGTCGCTACTGGGCCTGGCTGA
CCTGCAGGGCAAGCGCGTGCTGCTGTCCGACCCGGAGCGTGTGCGCGGCTACGTGCTGCA
GCAGGCACCGCAGGCGCGGATCATCGCTGCACGCAGCGCCGAACAGTCGCTGCAGCGCCT
GCTCGCTGGCGACGCCGATGCGTACATCGGCAACCTTGCCGTGGTCGATCACCTGCTGCG
CAGCCGTTTCCCGGGGCGGCTGCAGGTGGCGGCACCGGCCGGCTTCAACGACCAGCTGGT
GCTGGCTGTGGACCGCCGCCACGCGGCACTGGCTACCACCTTCGATCGCCTGCTGCTGCA
GATGACCCCACGCAAGCGCGAGGCCCTGCGCAATGCCTGGCTGGGGGTGGAGTACCGCAA
CGGTGTCGACTGGAACAAGGTGCTGCGGTGGGGCGTGCCGGTGCTGCTGGTGCTGCTGAC
CGCGCTGCTGGTACATGGCGTCGGCCATTGGCGGCTGCGCCGCGAGGTGGCAGGACGTCG
CCAGCTGGAGCAGCGTCTGGCCGAGGTGACCGACAACCTGCCTGCAGTGGTCTATCAGGC
GCGTCGCGGCGCCGATGGCGCGCTCAGCTTCCCGTTCATCGCCGGTGACCTGCCTGCGTT
GTTCGGCATTACACGGCAGCAGGCCGAACAGGATGCGAGGGTGTTGCTGGAACGCATCGA
GGAAGAGGACCGCGCGCACATCCTGCACTCCATCGAGCAGGCCGCGCGCCAGTTCGCCCC
ATTGATCCTGGAGTTCCGCCTGCGCAGCGATGGGGAGGGCGTGCGCTGGGTGCGCAGCCA
GGCCCACCCCTATGCCGCCGAAGAGGGCGCGGTGATCTGGAGCGGTTACTGGGTGGACGT
GAGCGAAGCGCGGATGCAGGCCGATGCCCTGGCGGCGGCGAAGGCGGACGCCGAGCAGGC
CGCCGAGGCCAAATCGCGCTTCCTGGCCACGATGAGCCATGAGATCCGCACGCCGATGAG
TGGCGTGCTGGGGATGCTGGAGGTGCTGGCGCACTCACCGCTGGACAGCGAACAGCAGCG
CATCCTCGGCGTTATCGAGGATTCGGCCCAGATGCTGCGGCAGATCCTCGATGACATCCT
CGATTACTCGCGGCTGGAAGCAGGGGCGTTGCGCCTGGAACCGGTGCCGCAACCGCTGCG
GCCCCTGCTGGAGAGCGTGTGCCGCCTGCTGTCGGCCCAGGCCAGCGCGCGTGGCCTGGC
GCTGCACGTGCAGATCGATCCCGAGCTGGCGCCGGCCCACGAAGTGGACGGCGTGCGGCT
GCGCCAGATCGTGTTCAACCTGCTCAGCAATGCCATCAAGTTCACCGCACAGGGCGAGGT
GCGCCTGCAGCTGGAGGTGCTGGGGCCGACCAGCGAAGACGGCGTGCAACCGCTGTGCCT
GAGCGTTACCGACACCGGCATCGGCATCGCACCGGAACAACTGCAGCACCTGTTCGCGCC
CTTTACGCAGGCCGGTGCCTACATCCAGCGTGACCACGGCGGCACTGGCCTGGGCTTGAG
CATCTGCCAGCGACTGGTGCAGATGATGCAGGGCGAATTGACCCTGCACAGCACGCTGGG
CGAAGGAACCCGCGCCGAAGTGCGGGTATCGCTGGTGGAGGCCGGCAGCGAGGACGCGGC
GGCACTGCTGGCCGAGCAGGACCAGTCCGCGCTGCTGCCCGCCGCGCTGCGCCAGGCGCG
GGTGCTGGTGATCGAGGACCACCCGACCAACCAGGCGATGATGGCGTGGCGGCTGCAGCA
GCTGGGCGTGCCCCATGTGCTGCTGGGCGATGGCCAGCAGGCGCTGGATCGCCTGTCGTC
GGAGAGCTTCGACCTGGTGATCACCGACTGCCGCATGCCGGTACTCGATGGATTTGGCTT
CACCCGCCTGCTGCGCGAACGCGAGGGCCGTACCGGCCAGCCGCGGCTGACGGTGCTGGC
GCTGACCGCCAGCGTGCTGGACGACGATGCGCGCCGCTGCCGCGAGGCCGGCATGGACGA
GGTACTGGCCAAGCCGCTGTCGCTGGCCACGCTGCGTGCGGCGCTGCTGCGCTGGCTGCC
GCAGGCCCAGGGCCAGTCGTTCGAGGTGCCGGTGCCGGAGGTTGCCGCCGACGACGGTGA
AGCATTGCCTGATCTGGCCACCCTGCAGCAGCGCTTCGGCTCGCGCGTGGTGGCCGAGCA
GCTGCGCGACAGCCTGTTGCAGGCCAGCGAGGGTGACCTGGCCGCCGTGCAGCGCGCCGT
GCAGGCTGGCGACCGCCAGGCTGCGGCGCTGCACCTGCATCGCCAGGCCGGCGGGCTCGG
GGCGATCGGGGCCACGGCACTGGCCCAGCAGGCCAATGCGCTGGTCGAGCGCCTGCAGGA
TGCGGCAGAGGCCGATACGGCGCCGTTGTTCGCCACCGTAACAACGTTCGTGGCGCGGCT
GCAGCAACAACTGCAGCGCCTGGCTCACTGAGCCGACTGCTGCTGCAGGTAGGCGATCAC
CAGGGCGCGGCGTTCTGCGCTGGGGAAGGCGTTGTACATGCGGGTGCCCGGCACCAGGTG
CGTGGGTGACTGCAGGAAGGTATCCAGCGTCTGTGCGGTCCAGGTGATGTCGGCGCGGCG
CATGCCGTCGGAATACCCATAGTCGGGCAGGCTGCCGGCGCGGCGGCCGATCACGCCGTG
CAGGTTGGGTCCGAAGCGGTGGATGCCACCGGGCTGCACGGTGTGGCAGCCGGCACACAG
TTCGAACGCGCGCTGCATGGCCTGCTGCCGGGCCTGTTCGGGCGTGGCCGGCACCGCGGG
CGGGCGCTGGCAGGCCGTGGCAAGCAGGGCCACGGCAACGGCGGTGAGCAGGCGGCAGGC
ACGCATGGGTGGGCAGGATAGCGGTGCGGTGGAGCGGTCGGGCTGCGACACACGGTCGCA
GCCCGGGGCGATCACATGCCCGAGTAGTTCGGGCCGCCGCCGCCCTGCGGGGTCACCCAG
ACGATGTTCTGGGTCGGATCCTTGATGTCGCAGGTCTTGCAGTGCACGCAGTTCTGCGCG
TTGATCTGCAGGCGCGCGTTGTCGGCTTCGCCAACGAACTCGTACACACCGGCCGGGCAA
TAGCGGGCTTCCGGGCCTGCGTACTCGGCCAGGTTCAGCTTCACCGGAATGCTGGGGTCC
TTCAGCGTCAGGTGGCTGGGCTGGTTCTCGTCGTGGTTGGTGCTGCTCAGGAACACCGAG
CTGAGGCGGTCGAAGGTCAGCACCCCATCCGGCTTCGGGTAGGCGATGCGGGTGTGCTTG
GCGGCCGGTTCCAGGCAGGCATGATCCGGCTGCGTGCGGTGCAGGGTCCACGGCGGGTTG
CGCACGCCCAGCTTCGGCAGCAGCCACTGCTCGACGCCGGTCATCAGCGTGGCCACGGTC
TGGCCCTTCTTGAACCACTGCTTGAAGTTCTTGGCCTGCTGCAGTTCGGTGAACAGCCAG
CTGGCTTCGAACGCCTTCGGGTAGGCGCTCAGTTCATCGTGCTGGCGGTCGGCGGCCAGC
GCGTCGAACGCGGCGTCGGCGCACAGCATGCCGGTCTTGATCGCGGCATGGCTGCCCTTG
ATGCGGCTGGCGTTGAGGTAGCCGGCCTCGCAGCCGACCAGTGCACCGCCCGGGAACACC
GTCTTCGGCAGCGACAGCAGGCCACCGGCGGTGATCGCACGCGCGCCGTAACCGATGCGG
GTACCGCCTTCCAGATGCTTGCGGATGGACGGATGGGTCTTGAAGCGCTGGAACTCTTCG
AATGGGCTCAGCCACGGGTTCCTGTAGTCCAGGCCGACCACGTAGCCGATGGCGACCTTG
CCGCCGTCGGCGTGGTACAGGAACGCGCCGCCGTAGGTGTCGCTGTCCAGCGGCCAGCCG
GCGGCGTGAACCACCAGACCCGGCTCATGCCGGGACGGGTCGATCTGCCACAGCTCCTTG
ATGCCGATGCCGTAGGCCTGCGGGTCCTTGCCTTCGTCCAGCGTGTAACGCGCGATCAAC
TGGCGGCCGAGATGGCCGCGCGCGCCTTCGGCGAAGATCGTGTATTTCGCCTGCAGCGCC
ATGCCGCGCTCGAACGCCGGGCCGATGCTGCCATCCTTCTCGATACCCATGTCGCCGGTG
GCCACGCCGATCACTTCACCGTTGTCGCCGTACAGCACCTCGGCTGCGGCGAAGCCGGGG
AAGATCGCCACTTCCAGCGCCTCGGCCTGCTGCGCCAGCCAGCGGGTCACTTCGCCCAGG
CTGATGATGTAGTTGCCTTCGTTGTGGAAGCACTCCGGCAGCAGCGCGTTGGGCGTGCTG
CGCGCGCCGGTTTCGCTGAGGAACAGGAATTCGTCACGGGTGACCTTCTGCTTCAGCGGT
GCGCCGCGCTCGGCCCAGTCCGGGAACAGCTCGGTCAGCGCGCGCGGATCCATCACCGCA
CCAGACAGCACGTGCGCGCCTGGTTCGGACCCCTTCTCCAGCACGCACACCGACAACTCG
CGGCCGGCCTCGATCGCGCGCTGGCGCAGGCGGATCGCGGTGGCCAGGCCGGCGGGGCCG
GCGCCGACGATCACCACGTCGAATTCCATTACTTCACGCGGGGGCAGGGCGTTGGCTTCA
GCGCTCATCGATTGCATGACTCGTGGGTAGGGCCGGCATCGGGGCCACCGGCGGTGCCTG
GGAATCGCGCGTGCAGCCACGAGCGAAACGGTTGTTTGAATGTGTCAGGGTACCGGGCCG
CGCGTGATCGAGCTAGATCGCCGATGTTCACGTCACGATTGCTGCGGTGCAGCGTAAGGC
TGCGGCCCGGGTGGGTGCCGACCCTGGTCGGCACGCTCTGCCCGGATGACCGACAATGGC
CGGGTCCTGACTGCGCGTGAGTGCCATGGCTTTGCATCCGTACGATCTGTTCGATGTCCG
TTCCCTGCTCAATGAGGAAGAGCGCGCGGTGCAGGAGAGCGTCGCCCGCTTCACCAACGA
GCGCGTGCTGCCGATCATCGGCGATGCCTTCGACCAGGCCCGTTTCCCCTCTGAACTGGT
GCCGGAGATCGCCTCGCTGGGCCTGCTGGGCGCCACCCTGCCGGCCGAATACGGCGGCGG
TGATCTGGGTGCGGTCAGCTATGGCTTGATCTGCCAGGAGCTGGAGCGCGGCGATTCGGG
CCTGCGCAGCTTCGTCTCGGTGCAGAGCTCGCTGTGCATGTACCCGATCTACGCTTACGG
CAGCGAGGAACAGCGCCAACAGTGGCTGCCGGCGATGGCACGCGGCGAACTGATCGGCTG
TTTCGGCCTGACCGAGGCGCACGGCGGTTCCGATCCGGCCAGCATGAAGACCCGCGCGGT
GCGCGACGGCAGCGACTGGCGCATCAGCGGCAGCAAGATGTGGATCACCAGCGGCCCGGT
GGCCGACTTGGCCATCGTCTGGGCGCAGACCGAGGACGGCATCCAGGGCTTCGTGCTGGA
GAAGGGCATGGCCGGCTTCACCACGCAGGAGATCAAGCACAAGATGAGCCTGCGCGCGTC
GCTGACCGGCGCGCTGTTCTTCGATGACGTGCGCGTGCCCGACAGCCACCGCCTGCCGAA
CGTGAAGGGCCTGAAGGGGCCGCTGGGCTGCCTGACCCAGGCCCGCTACGGCATCAGCTG
GGGCCCGATCGGCGCGGCCATCGCCTGCCTGGATGAAGCGCTGGGCTACGCCAAGGAGCG
CGTGCTGTTCGGCCGCCCGCTGGCCGCCACCCAGAGCGCGCAGATCAAGCTGGCGGAAAT
GGCCCGCCGCATCACCACCGCGCAGCTGCTGGCGCTGCAGCTGGGCCGCCTGAAGGAAGC
CGGGCAGCTGCAGCCGCAGCAGGTCAGCCTGGCCAAATGGAACAACTGCCGCATGGCGAT
CGACATCGCCCGCGAATGTCGCGATCTGCTGGGTGGGGCCGGCATCACCACCGAACACGT
GGCGATCCGGCATGCACTGAACCTGGAATCGGTGATCACCTATGAAGGCACCGAGACCGT
GCACCAGCTGGTGATCGGCCGCGAACTGACCGGCATCAACGCGTTCTGAAACCTGGTTCC
GGTGGGTGCCAACCTTGGTTGGCACATCTTTCCAGAAGTTTCTGCAGCCGCCTTGACCTG
TCTTTGGTAGGTGCCAACCTTGGTTGGCACATTCCTTCAGCGCGCGACCAGGCATTTGTG
CGGACCAAGGTCCGCACCCACCAGAAGCAGGTCACACCCATCAGCAGTGCTTCGCACCCA
CCTGAGGCGGTTTACGCGCCGCCGGCAAACCCGTGCTGCCGCCACGCCTCGTACATCACC
ACGGCAACGGTGTTGGAAAGATTGAGGCTGCGGTTGCCCGGCCGCATCGGCAGGCGCAGG
CGGCGGCCATCCGGCAGCGCATCGAGCACGTCCTGCGGCAGGCCACGGCTTTCCGGGCCG
AACAGGAAGGCATCGCCATCTTCGAACGCCACGCTGTCGTAGCGGACGCTGGCACGCGTA
CTCAGGGCGAACAACCGCTTCGGTGCGATCCGCGCCAGCGCGGTGTCCAGGTCGGGGTGC
ACCTGCAGGCGCGAGTACTCGTGGTAGTCCAGGCCGGCGCGCTTGAGCTGCTTGTCTTCC
AGTGCGAAGCCGAGCGGCTCGACCAGGTGCAGCTGCGCGCCGGTGTTGGCGCAGAGCCGG
ATCACATTGCCCGTGTTGGGCGGGATTTCCGGTTGGAACAGGATTACGTGGAACGGGGGC
GCGGCATTCATCGGCGCAGTGTACCTGCGACGGCGGCCGCCTCTACGGCGCACGCCCTGC
GCTGGGCAGGGCGGCACCGCTTACGGGCGCAGCAGGACCTGGGCGGTTTCGGTGGCCAGG
GCCTGCAGGTCTGCAGCGCTCGGACGCACCTGCAGGGCCGGCAGGTTGACGATCACCTGG
TTGGCGACGCTGGTGGCAGCGGCAGCCAGGGTGGCGGCGTAGCGCTGGGCTTCCAGTTCG
GCGGCCAGGGCGACGCGCTGTTCCAGGCTCGGGCGCACTTCCACCGAGGCCAGGGTGGTG
ATCGGCATCGCGGCGGCGACCGGGGCGGCGACGTAGCCGCTGCGCTCGGCCAGCTGGTCG
GCGCTCGGGCGCACTTCCACGGTGGCCAGGGTCGGGATGCCGCTGGCCTGTTCCCAGGCC
TGCTGGGCCAGCTGGTCGGCGGCCGGGCGAACCTGCACGGTGGACAGGGTCTTGATGGAT
TCAGAGGCCTGCACCGACGAAACAACCGCGGTGCCGGCGATCAGGGCGATGGCGATGGCA
ATGGTCTTGGCGTTCATGACGGGGCCTGTTTAGTGTTGGTGATCAGTGGTGTGGTAGTAA
GGTAGTACACCAATTCTGGGGATGCAAGAAGAATTTTCGATTTCCTGCATTTGTTCAGTC
TTCAGTCAGCTTGAGTCTGAAGCCCTTCCTGGCGCAGGAAGTACCAAGCAATCCCCGTGC
CAACTTTTATTCATTGATTTACAAGGGTTTTTTATCAATCGAAAAGTGTCCGGTGGGCGG
ACACCTGTCCATTCGATATGCCGCGGACACTGTCCGGACGCCTTCAGCCGGCACATGTGA
CGGTTCACGCCCGCCGGCTGGGGCCGGGCCGGATGGCCTTCAGGGCAAACACCCCCAGTG
ACTGGCGACCGATTCCTGCCGTTGCCTGCGCAGGCTAGGATCGGGATTCACCTATGTGAC
CAAGGATCCGGATATGTCTCTCGCCCTTCGCCCGCGCGCCGCATTGCTGGCCGTCGCCCT
CAGCACCGCCCTGGGCACGCTTGCGCCCACCTCCGCGCTTGCCGCCAGGCCGGCGGCACC
GGCCAAGGTCGATATCCCGTACGAGCAGTTCACCCTGCCCAACGGCCTGCGCGTGATCGT
GCATACCGATCGCAAGGCGCCGATCGTCGCGGTCAACGTCTGGTACCACGTGGGCAGCAA
GGATGAGCCGGCCGGCCGCACCGGCTTCGCGCACCTGTTCGAGCACCTGATGTTCCAGGG
CAGCGAGAACCACGACGGCGAATTCTTCGAACCGTTCAAGCAGGTCGGTGCCACCAACCA
GAACGGCACCACCAACACCGACCGCACCAACTACTTCGAGAACGTGCCGACCACCGCGCT
GGACATGGCGCTGTGGATGGAGTCGGACCGCATGGGCCATCTGGTCGGTGCGATCGACCA
GGCTGCGCTGGACGAGCAGCGCGGCGTGGTGCAGAACGAGAAGCGCCAGGGCGAGAACCA
GCCCTACGGCCAGGCCTGGGACCAGATCAACAAGGCGCTGTATCCGGTTGGCCACCCGTA
CCACCACGGCGTGATCGGCTCGATGAACGATCTCAACGCGGCCTCGCTGGATGACGTGAA
GACCTGGTTCCGCACCTGGTATGGCCCGAACAACGCGGTGCTGGTGCTGGCCGGCGACAT
CGATCTGGCCACCGCCAAGGAGAAGGTCGCCAGGTACTTCGGCAGCATCCCCGCTGGCCC
GACCATGGCGCAGCCGGCGGTGAACGTGGCCAAGCGCAGTGCCGATACCCGCGAGACGAT
GACCGACAAGGTGCCGCAGGCGCGCATCTACCGCGCCTGGAACGTGCCGCAGGTCGGCAC
CGCCGACATCGACCAGTTGCAGCTGTTCTCCGAAGTGCTGGGCGGCGCCAAGTCCTCACG
CCTGAGCCAGCGCCTGCAGCACCAGGACAAGCTGGTGGACAGCATCGGCTCGGGCCTGTC
GACCTCGCAGCTGGGCTCCAACTTCGTGATCGTGGCGACCGTCAAGCAGGGCCAGGACCC
GGCCAAGGTCGAGAAGATCATCGACGAGGAACTGGACCGCCTGATCAAGCAGGGCCCGAC
CGCGGCCGAGCTGGAGCGCGCCAAGACCGGCGCCCGTGCCGGCTTCATCCGTGGCATCGA
GCGCATCGGTGGCTTCGGCGGCAAGGCCGATGCGCTGGCCGAGTGCGCGGTGTTCACCGG
CGACCCGGGTTGCTTCCGCACCTCGCTGGCCAACATCGAGAAGGCCAGTGCCGCCGATCT
GAGCCGCCTGGGCGCACAGTGGCTGGACAAGGGCAGCCACACCCTGGTGATCGCACCGGG
TGAGCGCGTGGCGCTGACGGAAGAACCGAGCCAGACGCCGAAGCCGTTCACCGTGCCGGC
GGTGGACCCGAAGTACAGCACCCTGCCGGAACAGGTGGACCGCAAGGCCGGCGTGCCGCA
GACCCGCGAGTTCCCGCAGCTGAAGTTCCCGGCACTGCAGCGCGCCACGCTGAAGAACGG
CACCCAGGTGATCCTGGCCGAACGCCACGAGATTCCGGTGGTGCAGTTCAGCTACCAGTT
CCCGGGCGGCTTCAGCGCCGACCAGGGCCGCAAGCCCGGCACCGCCAACTTCACCATGAG
CCTGATGACCGAAGGCGCCGGCAAGCTCGGTTCGCTGGCCTTCGCCGACGCCGCCGACGC
ACTGGGCGCCAGCCTGGATGCCTCGGCCGGCCTGGACTCGATGAGCGTGGACCTGTCGGC
GCTGAAGGAAAACCTGGCACCGTCGCTGGCGCTGTACCGCGACCTGCTGCGCGAACCGCG
TTTCGAGCAGGGCGAGATCGACCGGGTCAAGGCGACCTGGATCGCCGGCATCCAGCAGGA
GAAGGTGAACCCGGGTGCAGTGGCCATGCGCGTGCTGCCGCCGCTGCTGTACGGCAAGGG
CCACCCGTACGCCATCCCGTTCACCGGCAGCGGCGACGAGGCGGCGATCAACGGCCTGAC
CCGCGAAGATCTGGTTGATTTCCACCACGACTGGCTGCGCCCGCAGAACGGCACCCTGAT
CGTGGTCGGTGACACCACCCTGGCCGAGATCGTGCCGCTGCTGGACAGGCAGCTGGGTGA
CTGGAAGGCGACCGGCGAGGCGCCGCAGGTGAAGGCGGCCACCGATGTCGCGCTGCCGAA
GGGCCCGCGCGTGTTCCTGATCGACCAGCCGGGTGCGGTGCAGGCCAACCTGTTCGCCGG
CCAGGTGGTGGCGCCGTCCAGCGCCGCCAGTTCGACCCGCTTCGACATTGCCAACGGCGT
GATCGGCGGCGACTTCACCTCGCGCCTGAACATGAACCTGCGCGAGGACAAGCACTGGTC
GTACGGCGCGCGCAGCAGCGCGACCAGTTCGGTGGGCCAGCGCCCGTGGATGGCCAGTGC
GCCGGTGCAGATCGACAAGACCGGCCCGGCACTGGCGGAAATGCGCAAGGAGATCGCCGC
ATTCGCCGACGGCAGCAAGCCGGCCACCGCTGCCGAAGTCAACCGCATCCGCAACATCCA
GACCCTCAGCCTGCCCGGTGCCTACGAGACCGCCAGTGCCGTGGCCGCGACCATCGGTTC
GATCGTGCAGTTCAAGCGCCCGGACGACTATGTGCTGCGTCGCAAGGCCGAGATCGAAGC
GATGACCCCGGCGCAGGTGCAGCAGGCCGCTGCCGAGATCAAGCCGCAGGCCCTGACCTG
GGTGGTGGTGGGTGACCTCAAGCAGACCGAAGCGGCCGTACGCGCGCTGAACCTGGGCGA
GGTGACGGTGATCGACGCCGAGGGCAACCCGGTCAAGAAATAAGGCACGACCCGGCCCGC
CTGTGGCGGGCCGGCTCCCCCGGTAGTGCCGGGCGCCGGGCGGGCCCCCCCCAAGGGGGG
GGGGCCCCCCGCGGGGGGGCCCCCCCCCCCTCCGCCGACCTGGGGTCGGATCCCCCGCAG
GAGGCTCTGACCCCGGCCCCGGCTACCCCCGATTCAGGCTGTTCAGGCAGAATCGCCCCA
TACCCTTCCAGGATCTGCCCATGCGCGTTCTGCTGCTTTCCTCTCTGCTGCTCACCGTCA
CTGCCTGTACCTGGGTGCCGATCGAACCGGCCGGCAAGGCGACCCGCGTGTTGCCGGCAG
GTCCGGTTCCGGCCGGCTGCATCGCCAAGGGCGAGGTGGTGGTCACCGTGAAGAGCAAGG
TCGGCTTCTACAACCGCAACCCGCTGCGCGTGCAGGAAGAGCTGGAAACCCTGGCCCGCA
ACGAGGCCCCGAGTGCCGGCGCCAACGCCGTACAGGCCGCCGCCGCGCCCGCCGATGGCA
GCCAGCGGTTCGCCGCGTTCCAGTGCCCGCCGCGCTGAACGCTTCACCATACGGCCAAGC
CTGAATTCGTAAAGATGCGGTGAAGGCCCCGGGGGTTATAGAATAGCGCCCCCTTTTGCC
TGAGCCTTGGCGCTAACCTCGATGCTCTTCAAGAATGTCTCGATCGCCGGCCTGGCACAC
GTTGATGCGCCGCATACGCTGACGACCAAGGAAATCAACGAGCGGCTGCAGCCGACGTTG
GATCGCCTCGGTATCCGCACCGACGTGCTCGGCGATATCGCCGGCATCCATGCCCGCCGC
CTGTGGGACAACGGCGTGCTGGCGTCCGATGCCGCCACCATGGCCGGCCGCAAGGCGCTG
GAAGACGCAGGCATCGATGCGACGCAGGTCGGCCTGCTGGTCAACACCTCGGTCAGCCGC
GACTACCTGGAGCCGTCCACCGCCTCGATCGTGTCGGGCAACCTCGGCGTCAGCGACGAG
TGCATGACCTTCGACGTCGCCAATGCCTGCCTGGCCTTCATCAACGGCATGGATATCGCG
GCGCGCATGATCGAGCGTGGCGACATCGACTACGCGCTGGTGGTGGATGGCGAGACCGCC
AACCTGGTGTACGAGAAGACCCTGGAGCGCATGACCGCCCCGGACGTCACCGCCGACGAC
TTCCGCAACGAGCTGGCCGCCCTGACCACCGGTTCGGGCGCCGCCGCGATGGTGATGGCG
CGCTCGGAACTGGTGCCGGATGCACCCCGCTACAAGGGTGGCGTGACCCGTTCGGCCACC
GAGTGGAACCAGCTGTGCCTGGGCAATCTGGACCGCATGGTCACCGATACCCGCCTGCTG
CTGATCGAAGGCATCAAGCTGGCCCAGAAGACCTTCACCGCCGCCAAGATCGCCTTGGGC
TGGGCCGTGGAAGAGCTGGACCAGTTCGTGATCCACCAGGTCAGCCAGCCGCACACCGCT
GCGTTCATCAAGAACTTCGGCATCGACCCGAAGAAGGTCATGACCATCTTCGGCGAGCAC
GGCAACATCGGCCCGGCCTCGGTGCCGATCGTGCTGAGCAAGCTCAAGCAGCTGGGCAAG
CTGAAGAAGGGCGATCGCATTGCACTTCTGGGCATTGGTTCCGGCCTGAACTGCTCGATG
GCTGAAGTGGTCTGGTAAGCAGCCCGCTGCCCGACCTCCTGTAGAGCCGAGCCATGCTCG
GCTCACGCGCGCAGCGCGGCTCTTCCGCAGCGGACCGGAGAGCAGCCGAGCATCGGTTCG
GCTCCACATTGCGCCGCGACTCTCCCTAGGTGCTCCGCATGCGCGATCTTCCCGGTTACC
CCGCCCACCCGCAGCGCTTCGAGGTTCGCCCCGGCCTGTCGATGAACTATCTCGACGAAG
GCCCGCGCGATGGCGAAGTGGTGGTGATGGTGCATGGCAACCCGTCGTGGAGCTATTACT
GGCGCACGCTGGTGGCCGGCCTGTCGGACACATACCGCTGCATCGTGCCGGACCACATCG
GCATGGGCCTGTCGGACAAGCCCGATGACAGCCGCTACGAGTACACGCTGCAGTCGCGCG
TTGACGACCTCGATGCGCTGCTGAAGCACCTGGGCATCACCGGCCCGGTGACCCTGGCGG
TGCACGACTGGGGCGGCATGATCGGTTTCGGCTGGGCGCTGTCGCACCACGACCAGGTCA
AGCGCCTGGTGGTGCTCAATACCGCCGCGTTCCCGATGCCGGCGGCGAAGACGATGCCGT
GGCAGATCGCGCTGGGCCGCCACTGGAAGATCGGCGAGTGGATCATCCGCAGCTTCAACG
CGTTCTCGTCCGGTGCCTCGTGGCTGGGCGTGGAGCGGAAGATGCCGGCCGACGTGCGCC
GCGCCTACGTGTCGCCGTACAACAGCTGGGCCAACCGCATCAGCACCATCCGTTTCATGC
AGGACATCCCGCTGTCGCCGGCCGACAAGGCCTGGTCGCTGCTGGAGCGGGCCGGCAAGG
CGCTGCCGTCGTTCGCCGACCGACCGGCCTTCCTCGGCTGGGGCCTGCGCGACTTCGTGT
TCGACCACCACTTCCTGAAGGGCTTCCAGGCCGCGTTGCCGCAGGCCCAGGTGCATGCCT
TCGAGGACGCCGGGCACTACGTGCTGGAAGACAAGCACGAAGTGCTGGTGCCGGAGATCC
GCGCTTTTCTGGACAAGAACCCGATCTGATCGGTGTGCCGACCGTTGGTCGGCACACCCG
AAGGGTTCATGAGGTTGCCGGCCAGCGGCCGGCACTACTACGCCGCGACCGGTGCCTGCG
GCGGTGAGGACGGGCTGTTGCCGTTGTCGTCCGGGTGATCGTCGTCATTGTCGGCGTCAT
CGCGCCAGCGCCAGTCGGCCAGCGTCAGCGGGTCCAGGCCGTAGGCGATGCGTGCCTTGT
CGCACTGCGGGCTGGCCTTGCCGTACTCCCACGATGCATCCACCTCACGGCACACGCTGG
GCCGGTTGGGGTGGATGGTGCAGCGTGAGTACACGCCGATCTGCGCGTCCAGCGCCACGC
AGCGCACCGGCTTGGAGTGGGTGCCGCGCATGCACAGGCGGTGCGGGTCCAGCACCTCGG
TCAGCTGGTGCGGCACGCCGCCGGGGGTGACCTCGTCCGATTCCATCCAGTGGAAGGCCA
CGCGGTATTGGGTGCAGCAGGCGCCGCAGGTCATGCAGGGATGTTGCATGGGCAAGCCGC
CTCGGGCGGCAGTCGGAATCAGGAACGAGGGTGCGGATTTTCCACGAAGTGGGCCGCCGC
GCAAGAAATTCCGTAAGCGGCGACAATGAACGGATGAACCGACCCTGCAACATTGCCGCG
CGCCTGCCTGAACTGGCGCGTGAACGCCCTGACCAGATCGCCATCCGCTGCCCGGGCCGC
CGGGGCGCCGGCAACGGCATGGCCACCTACGATGTCACCCTGGATTACCGCCAGTTGGAC
GCCCGCAGTGATGCCATGGCCGCCGGCCTGGCCGGCTATGGGATCGGCCGTGGAGTGCGC
ACGGTGGTGATGGTGCGGCCGTCGCCGGAGTTCTTCCTGCTGATGTTCGCGTTGTTCAAG
CTGGGCGCGGTGCCGGTGCTGGTCGATCCGGGCATCGACAAGCGCGCGCTGAAACAGTGC
CTGGACGAGGCGCAGCCGCAGGCCTTCATCGGCATTCCGTTGGCGCACGTGGCGCGGCTG
GCGCTGCGCTGGGCGCCGTCGGCGACCCGCCTGGTCACCGTTGGCCGCCGCCTCGGCTGG
GGCGGTACCAGCCTGGCCGCGCTGGAGCGCGCCGGCGCCAAGGGCGGGGCGATGCTGGCC
GACACCGATGGCGAGGACATGGCGGCGATCCTGTTCACCAGCGGCTCCACCGGTGTGCCC
AAGGGCGTGGTCTACCGCCACCGCCACTTCGTGGGCCAGATCCAGCTGCTGGGCAGCGCG
TTCGGCATGGAAGCGGGCGGCGTGGACCTGCCGACCTTCCCGCCCTTTGCCTTGTTCGAC
CCGGCGCTGGGCCTGACCTCGGTGATCCCGGACATGGACCCGACCCGGCCGGCGCAGGCC
GATCCGGCACGCCTGCACGATGCCATCCAGCGCTTCGGCGTGACCCAGCTGTTCGGCTCG
CCGGCATTGATGCGGGTGCTGGCCCGGCATGGCCGGCCGTTGCCGACGGTGACCCGGGTG
ACCTCGGCCGGTGCGCCGGTGCCGCCGGACGTGGTCGCCACCATCCGCAGCCTGCTGCCC
GCCGATGCGCAGTTCTGGACCCCGTACGGCGCCACCGAGTGCCTGCCGGTGGCGGTGGTC
GAGGGGCGTGAGCTGGAGCGTACCCGCGCGGCCACCGAGGCCGGCGCCGGCACCTGCGTG
GGCAGCGTGGTGGCCCCCAACGAGGTGCGCATCATCGCCATCGACGACGCCCCGCTGGCC
GACTGGTCGCAGGCGCGCGTGCTGGCGGTTGGCGAAGTGGGAGAAATCACGGTGGCTGGC
CCGACCGCCACCGACAGCTACTTCAACCGCCCGCAGGCCACGGCCGCAGCGAAGATCCGC
GAGACGCTGGCCGATGGCAGCACCCGCATCGTCCATCGCATGGGTGACGTGGGCTACTTC
GATGCGCAGGGCCGGCTGTGGTTCTGCGGGCGCAAGACCCATCGCGTGGAAACCGCACAA
GGGCCGCTGTACACCGAACAGGTCGAGCCGGTGTTCAATACCGTGCCCGGCGTGGCACGC
ACGGCACTGGTCGGCGTTGGCCCGGCGGGTGCGCAGGTACCGGTGCTGTGCGTGGAACTG
CAGCGTGGCCAGAGCGACAGCCCGGCGCTGCAGGAAGCGCTGCGTGCGCATGCCGCAGCG
CGCACGCCTGAGGCCGGCGTGCAGCACTTCCTGGTGCATCCCGCGTTCCCCGTCGATATC
CGTCACAACGCCAAGATCGGCCGCGAGAAGCTCGCCGTCTGGGCCAGCGCCGAACTGGAG
AAGCGCGCATGAAGATCCTGGTCACCGGTGGTGGTGGTTTCCTTGGCCAGGCGCTGTGCC
GCGGGCTGGTCGAACGTGGCCACCAGGTGCTTGCGTTCAACCGCAGCCACTACCCGGAAC
TGCAGGCCATGGGCGTGGGCCAGATCCGCGGCGATCTGGCCGATGCGCAGGCAGTGCTGC
ACGCGGTGGCCGGCGTCGATGCGGTGTTCCACAATGGCGCCAAGGCCGGCGCCTGGGGCA
GCTATGACAGCTACCACCAGGCCAACGTGGTCGGCACCGACAATGTCATTGCGGCATGCC
GCGCGCACGGCATCAACCGGCTGGTCTACACCTCAACGCCCAGCGTGACCCACCGCGCCA
CGCATCCGGTGGAAGGCCTGGGGGCTGACGAGGTGCCGTACGGCGAGGACTTCCAGGCAC
CGTATGCGGCGACCAAGGCGATCGCCGAACAGCGCGTGCTGGCCGCCAACGATGTATCGC
TGGCGACGGTGGCACTGCGCCCGCGCCTGATCTGGGGCCCGGGTGACCAGCAGCTGGTGC
CACGCCTGGCCGAGCGTGCACGTCAGGGCCGCCTGCGCTTGGTCGGCGACGGCAACAACA
AGGTCGATACCACCTACATCGACAACGCCGCGCTCGCGCATTTCCTCGCTTTCGAGGCAT
TGGCGCCGGGTGCCGCGTGTGCGGGCAAGGCCTACTTCATTTCCAACGGCGAACCGCTGC
CCATGCGCGAACTGGTCAACCGGCTGCTGGCCGCTGTTGGCGCGCCGACGGTGGACAAGG
CGATCAGTTTCAAGACCGCCTATCGCATCGGCGCGGTCTGCGAACGGCTGTGGCCGCTGC
TGCGCCTGCGTGGCGAGCCGCCGCTCACCCGCTTCCTGGCCGAGCAGCTGTGCACGCCGC
ACTGGTACAGCATGGAGCCGGCCCGCCGCGATTTCGGCTATGTGCCGCAGGTCAGCATCG
AAGAAGGGCTGCGCAGGCTGAAGGCTTCATCTGCTGCATAGATCGCCGTCACTGGTTGCA
CACCGCAGGATCGGGAGGATGGACCCACGCCATCCAAGGCTCGACCACCCGCGAGGAGCG
CCATGCTGCATTACGCCATCATTTTCTTTGTCATCGCCATCATCGCCGCCGTTCTGGGCT
TTTCCGGTATTGCCGGCGCCGCAACGAACATCGCCTGGATCCTGTTCGTGGTGTTCCTGA
TCCTTGCGGTGATCTCGATGTTCCGCAAGCGCGGCTAGCCGGTAGTGCCGGCCGCTGGCC
GGCATCGCTTTCCGCAGAGTCGAGCCATGCTCGGCTCTGCGGGCGATCACAACGCTACGC
GGCGCTGTGCAATCCGCGATCGGCTTCGTGACGCTCCAGTGCCAGTTCGATCAGGCGCGT
AATCAACGTCGTGTAATCGACTCCGCTGGCACCCCACAATTTCGGGTACATGCTGATGCG
GGTGAAGCCCGGCAGCGTGTTGACCTCGTTGATGACGATCCCGCCGCCGGCAGTAAGGAA
TACGTCCACGCGCGCCATGCCGGCACACTCCAGCGCCTGGTAGGCCTGCAGTGCGATCTG
CTGGATGCGCGCCTGGGTTGCGGCATCGATATCCGCAGGTACCACCACCTCGGCGCCAGT
TTCGTTGATGTACTTGGTGTCGTAGGCGTAGAACTCGTCGTGCACCACCACCTCGCCGCA
CAGGCTGGCCTGCGGGTGCGCGTTGCCCAGTACCGCGCACTCGATCTCGCGGCCGACCAC
CGCCGACTCCACCAGCACCTTGTGGTCGTAGCGCAGCGCCAATGCCAGTGCCTCGGCGAA
GCCCGCTGCGTCCTTGACCTTGCTCACGCCCACCGACGAACCCTGGTTGGCCGGCTTCAC
GAACAGCGGCAGGCCGAGCTGCGCGATCACCGCATCGACATCGACCGTTGCCGCCTGGTG
GCGACGGATGCACAACCACGGTGCCACCTGCAGGCCAGCGTCGCGCAGCAGGCGCTTGGT
CACGTCCTTGTCCATCGCCACTGCCGAACCCAGTACCGGCGAGCCGACGAAGGGCAGGTT
GGCCATGCGCAGCAGGCCCTGCAGCGCACCGTCCTCGCCCAGCGGCCCATGCACGATCGG
CAGCACCACATCGATCTGGCCCAGCGCGCTGGCCGGATCGGACGGCTGCAGCTGTGCCTG
TTCCGCACCCGGGCGCACCGCCAGCGACTGGCCCGAGCGATGCAGCGCGATGCGCGACGG
ATCATCGGCGTTGATCAGGAAGGTGTCCGGCTGGTTCAGATGCCACTGGCCCTGCTTGTC
GATGCCGATCAGCACCGGCTCGAAGGGCTCGCGATCAAGCGCATCGAGGATGTTCTTCGC
CGACTGCAGTGAAACCTCGTGCTCGGAGGATTTGCCCCCGAAGATGATGCCGACCCGGGT
CCGTGCCATGGGAATGCGATGTCCTGTGCGTTGCGTGGCCGTACAGCATGAACCTTCCAT
AGCCACCCAGGTGAGGCACAGATGAATCACCGGGCTGCCGGCTCGGGTAGCGGCCAACCA
TGGTTGGCCCCCTGACATCCAGCGCCGACCAAGGTCGGCATCTACCAACGCGAGATCCCA
TCAGCATTGGGGTCAGAGCCCGTTGCGCAGCAACGGGACCCCACCCCGCCATCCCACGGA
TCGCCAGCTTTTGAGGTTGAGGTTGCCGGCCAGCGGCCGGCACTACCGCGGGTGCCGGGC
GGCAGCCCGGCGCAAGCCCCCCACCCACGCAGGTAGAATGCGCACATGGCTCTTTCCCTG
CTCAAGTCCCTCAAGCCGGTCGCTGGCCGCGCCCTGCAGATCGCCCTGAACCGCGCGCTG
GCGCTGGATCCGGATACCCGCCATGCACTGGCCAGCCTCGATGGCCGGCACATCGACCTG
ACCCTGGAAGCGCCGTCGCTGGCGATGCGCATCAGCGTCGACGGCGACCAGCTGCGGGTG
GGCCCGGTGGATGCGCAGGAAGCCGACCTGGCCGTGCGCAGCAGCCTGGCCGGCGTGCTG
GCGCAGCTGCCGCTGCTGGCCAACGCACGGCGCGGCGAGTCCAATAACAAGGGCCGTGTA
CGCGTGGCCGGTGACGCTGAACTGGCGCGACGCCTGCAGCAGCTGGCCAAGGGCTTCGAT
CCAGACTGGCAGCAGCCGTTCGTCAGCGTGTTCGGCGAGGTACTGGGCGTGCAGGTGGCC
AACACCCTGCGCAGCGCCCTGCAGCACGCGCGCCAGGGTGCGATCGATCTGGCCCACAGC
GCTGCCGAGTTCATCACCGAGGAATCGCGCGACGTGGTACCGCGCGCCGAACTGGATGCC
TTCCACGATGATGTGGACGTACTGCGTGATGACGTCGAGCGCCTTGGCGCGCGCGTCCAG
CGCCTGCGGGGTGCCGCATGAAGGCCGTGCTGCGGGCAAGCCGCATCGGCCGGGTGATCC
TGCGCTACCGCCTGGACGACCTGCTGCACGGCACGCCGGCTGAGCGCTGGCTGCGCCTGG
CCAAACCGTTCGTGCCGCGTGCTTCGGCCGACATCGCTGTACAGTCGCGCGGTGCGCGCC
TGCGCCTGGCGCTGCAGGATCTCGGCCCGATCTTCGTCAAGTTCGGCCAGATCCTGTCCA
CCCGCCGCGACCTGGTGCCGCCGGACGTGGCCAACGAACTGACCCTGCTGCAGGACCGGG
TCAAGCCGTTCGACGGCGATACCGCGCGCCGCATCGTCGAGGAAGCACTCGGCCTGCCGG
TCAGCGAGGCATTCGCCAGCTTCGATACCGAACCGCTGGCCTCGGCCTCGATCGCACAGG
TGCATGCGGCCACGCTGGCCGATGGCCGCCAGGTGGTGGTCAAGGTGCTGCGCCCGGGCA
TCGAGAAGCAGATCGACGCCGACATCGCCCTGCTCAACTCGCTGGCCGCCCTGGTCGAGC
GTACCCATCCGCGTGCCGACAAGATCCGTCCGCGCGAAGTGGTGGCCGAAGTCGAGAACA
CCCTGGCCGCTGAGCTGGACCTGCAGCGCGAAGGCGCCAATGCCAGCGTGCTGCGCCGCT
TCTGGGAAAACAGCGACGACCTGTACGTGCCGGAAGTGATCTGGAGCCACACCGCCGAGC
GCGCGCTGACCCTGGAGCGCGTGTGGGGCATTCCGTCCGATGACATCGCTGCACTGGACA
AGGCCGGCATCGACCGCAAGGCGCTGGCCGCCAAGGGCGTGCGGGTGTTCTACACCCAGG
TGTTCCGCGACAACTTCTTCCATGCCGATGCGCACGCCGGCAACATCTGGGTCGATACCG
ATCCGTCGCGTCGCGCCAACCCGCGCTTCATCGCGCTGGACTTCGGCATCATGGGCCAGC
TGTCGCAGGAAGATCAGTACTACCTGGCCGAGAACTTCATGGCCATCTTCAACCGCGATT
ATCGCCGCATCGCCGAACTGCACGTGCAGGCGCGCTGGATGCCGGACAACGTGCGCATCG
ATGATCTGGAAGCGGCCGTGCGTTCGGTGTGCGAGCCGTACTTCACCCGCCCGCTGTCGC
AGATCTCGCTGGCCGAAGTGCTGATGAAGCTGTTCCGCGTGGCGCAGCGCTACCAGCTGA
CCCTGCAGCCGCAGCTGATCCTGCTGCAGAAGACCCTGCTGAACATCGAAGGTGTCGGGC
GCCAGCTGGATCCGCAGATCGACATCTGGGCGGTGGCCAAGCCGGTGCTGGCGAAGATCC
TGCGCGAGCGCTACAGCCCGCGTCGGGTCGTGCGCGAGATCGGCAAGCGCTTGCCGGAAA
TCATGACCCACGCGCCGGACATGCCGCGCCTGGTGCACGCCTGGCTGACCCAGCAGGTGG
AGGGCCGCCATGAGCTGGCGATGCGCTCGCGCGATCTGGTCGCGCTCGATGCCAGCGTGC
AGCGCCTGCAGAAACGCGCGGTCGGTGCGATCACCGGCGTCGGCCTGCTGGCCATCGCCG
CACTGGTGTACGTGCTGCAGCCGCCAGGCTGGTACTGGGGCGACCTGCCGATGTGGAGCT
GGGTGTCCGGTGCCGTCGGAGCGCTGGCGCTGGCGCGCGCGTGGTGGCGCTGAAGCCTGT
TGATCGAGGGTCGGCGGCGTCACGCGCCGCCGACCAGCCACGGCTCTACCAGTGGTAGCC
CAGGCCCAGGTGCGACTGCACGCTCTGGAAGCGGTCCAGGCGCGTCCTGTGCCAGGTCTT
GCCAATGCCCATGTCCAGCACCAGATGCTCCCCCAGCGGCTGGCTGCGGCGCAGGAAGGC
ACGACGTGCATCGTGTTCGCGCAGCAGCAGCGGATCGGAATCGGCGGTGTAGCCGGACGT
ACCGCTGCCCAGCCACAGCTGGGTCGAACCACCGCCCTGCGCATCCTTCAGGCGCAGTGA
CAGCGTGGTGCCATGGCCGTCGGGCCCATTGGACTGGCGATGCCGCTCGTGGCGCAGTGA
GGTGGTCACGCGCGGGAAGTAGTGCGAGGCACCTACCGACCAGCCACTCACGTATGCGCC
GGCATGGTACTGGGCGTACTTGCCGCCCACGCTCAGCACGGTCTGCGGTGCCACCTTCCA
CTGGAAGTCCTGGTTGAGCTGGCGGTTGACGAATACCGGGTCATCGTTGGAGGCGGTGAA
GGCGGTGCGGGTCGAAAAGCGTGGACTCCAGCGCTGGTGCAGGGAGCCCTGCACCCGATT
GCCGCTGAAGCGTTTGCTGCCGTAGTCGCGTTCACCATGGGCCAGGCCCAGATGCCAGCG
GCTGTCACCGCTGCGACCGGCCACATCCACGGTCTGTACGTCGCGCTTGCCAAAGCCATC
GGTGTAGTCGGCATGATCCAGCTGCACCGAGACCCGGTCGATGCCGGCATGGGCGCTGGA
CACAGCCAGCAGCAGGGCGCACGGCAGTGCGCCACGGATGATCAATCGCATGGGGTTACT
CCAGGGGTTGGGAATGCAGCGACTGCAGCAGCCGGTAGCGACCGGGCGGCAGGTTTCGTT
CCACGGTGATGCGCGGGCCGAACTGGCTGCCCGGGGCGACGATGCGACCGGGCAGGATGA
TCACGCCGACGCCCAGCGCGGCACCTTCGCCGATCCAGGCGCCGAGCTTGTCGCGCTGGC
TGTCGATGACGGTGTCGCCGATGTGGACGGTGACCGTTGCGCCATCCAGGCGATGGTTGC
TGGTACGCACCAGCGCGCCCAGGTAGGCACGGGCGTCGACGCGGCTGTCGGCGATGAAGC
ACTGCGGGCCGATGCAGGCGCCGTCGCCGATCAGTGCGTTCTTCAGTTCACTGGCAAAGC
CGATGCGCACACCGTCACCGATGTGCAGCGGACCGCGCAGCAGTGCGTTGTTGCCGATCA
GGCAGTCGCGGCCGATCGATACCGGCCCGTGCAGCTGGGCGCCGTCGCAGATGCGGCTGC
CAGCGCCGATCCGTACCTCGCCCCGCACGATCGCACGCGGCGAAACCTGGGCGCTGGAAT
CGACGTGGGGTGGCAGCGTCGATAGCGCGTCGGCCATGGCGGCGAGGTCATTCCACCACA
TGCGGATACCTGGTCGGCTTGTCGCGTGCCGGCTCGCGGCCGGTAAACAGCCCGGCCACG
CCATGCATCAGCCAGATCGCATAGGCGAGCAGCACGTACAGCATCGAGAACGCGGCGGCA
GGGACCAGCGACGCGCGGCGGTGGTGGATCGCACTGATCACCGCCAGCAACATGACGATG
CCGATCCAGAACAACGGCATCACCGACAGGGCGAGGCCACCCGGCCCATGCAGCTGGGCC
GCACCGAACCAGACCTGCAGCGTCAGCACGATGCCGGCAAGGGCAAGCAGCATCATCGGC
AGGATGCTGAACACGCCGAAGCGGGTCAGCAGCAGGCCGCGATGCAGGCGCATGCATACC
GCATAGCCGACGATCCAGCGTCGCCAGCGCCGCCATTCCTCCACCAGCGTGTTGCATTCC
TGCGGGTAGACCACGCAGCGCACGCTCTGGCGGACACGGTAGCCCTGCGCGACCAGCGAC
CAGGACATGTCCAGGTCTTCGACGCGGGTACGGTCGGAGAAACCGACCTTGCGCAGCACC
GAGGTGCGGAACAGGCCACACGAGCCGGAGACGATGAACGGTGCGCCGCCCAGCCATTGC
TGGAAGCTGCGCTTGATGACGATCATCGGCAGCTTCAGGCTGGCGCGCACATGCGGCAGG
AAGCCGGCACCCTGCAGGCTGGACGAGGGTACGCCACCGACCGCATCGGCACCGCGCTCG
ATCTCGTCCAGCAGGTGGCCCAGGCCATGGCCGCGCGGATCGATGTGGGTGTCGGCGTCG
GTCAGGAACACCTGCTCGGCGGTGGCGTGCCGCAGGCCATGCATCAGCGCGCCGCCCTTG
CCGGTGTTGGCCTGGTGCACGGCCACGAGGCGCCCGGGCCAGCGCGCCTGCAGCGCATCG
AGTACCTGGGCGGTGTTGTCGGTGGAACCGTCATTCACGCAGATCACCCGTGCCACGTAG
GGGTTCTGCAGCAGGCCGGTCAATGAGCGCTCCAGACAGGGGGCTTCGTTGTAGGCCGGC
ACGATCGCATCGATGCTGTACAGGCGCGTGCTGGGGCGACGCGAGGCCTGCACGCACACA
CGCACCAGGATGAAGGCACACATGGCCAGGAACAGCAGCGTTTTCATCACAGCACCAGCC
GGTAGGGCACGAAGCCCTCACTGGGGCCGATGCCGATCTGCTGGCCGCGGAACTGCGCGT
GGCAGCGCAGGTGGTCCTCCTGCATGTAATGGCGATCGCCCTGGCTGGCATGCTCGCGCA
ACGCATGGATCTTCAGGTCCAGTTGTGCGCTGATGTCCTCGAACACCTGCGGTGCGAACT
GCGGCAGGGTGCTGGGGCTCTCGTAGCAGAGGATCTGCGGGATGCTGCGGCAGGCGATGA
TTGACGCTTCATGGACGGTGCGATGGTCCTGGTGGTGGTCTTCGCCGCACATCGTGTAGA
CGCGATGCGGTGCGATCTGCGCGCAGGCCTGCTCGATCACCGCGACGATGTCGTTGCGGC
AGGCAGGAAAGCGCGTATCCGGGAAATCCTGCTGGATCACCTCGGTCACACCCAGGCGGC
GCAACGCGCGGTGGGATTCGTCGCTGCGGTCGATGCCGGCATGGCAGCCACGGCCACCAC
GGCTGAGCACCAGCGCATGGATGCGTGCACCGTCGCGGGCCAGCTTGGCCAGGCTGCCGC
CGCAACCGAGTTCGATGTCGTCGGGGTGGGCGCCGATTGCCAGAATGTCGAGAACCATGG
CCGTGTCCTTGCGGAAACCAATGAGGGCCGCGGGCCGGTGGACCATCCCGCGTGAAGAAG
GCGGGAACTATCGCAACCCCATCGGAGTACAGGCTTAAGACAAGTACGAAATGTGGCCGG
ACAGGCCACAATGCTCACCCTTGCTGTGGCAAATGAAAGAAGCAATGACGATGCAGCTTT
CGGAATTGAAGAACGAACTGGCACGCTTCGGTGCTGAAAACGACGCGCATGAAACCGAGC
GCGCCCGGCGCATGCTCAACATCACGCCGGACACCGGTGAATTCCTGTCGGTGCTGGTGC
GTTTCGGCAATGCGCGCCGGGTGCTGGAGATCGGCACCTCCAACGGTTATTCCACGCTGT
GGATTGCCGAAGCCGCAGCCGCCATCGACGGCCACGTGACCACACTGGAATACGCCGCGG
ACAAGGTGGCGATGGCGCGTGACACCTTCGCGCGCAGTGGCCTTGCCGATCGCATCACGC
TGGTCCACGGCGATGCCGGGCAGTGGCTGGCACAGGCCGCCGATGCCAGCATTGACCTGC
TGTTCCTCGATTCGGACCGCGAACAGTACGCCGGCTGGTGGCCGCAGCTGCGCCGTGTGC
TGCGGCGGGGCGGCCTGCTGGTGGTGGACAACGCCACCTCGCACGCCGCGCAGATGGAAC
CGTTGCGCGCGTTGCTGGATGCCGATCCGGACTTCGGCACCAGCCTGGTGCCGGTGGGCA
ACGGCGAGCTTCTGGCCGTGCGCAACCCTTGACCGCCGCGCCACCAACCCGGGGTCAGAT
CCCTTTTCCGCAGGAAAAGGGATCTGACGCCGATCAGGGCGCCCGTATAATCCTGCGGTG
AGCACCGAACCTGACACCCTCGCCGCGGTCGAGACCGAAACCGCGCCCCTGCAGCTGCTG
CACCTGGACGAGCGCCTGGCCGTGGTCAACAAGCCCGCCGGGCTGATGGTCCACGACAGC
AAGCTGGCCCGTGGCGAAGATGATTTCCTGGCCGACCGCCTGCGCGAGCAGCTGGGCCGC
CCGATCTTCCTCGTGCACCGCCTGGACCGGGCCACCAGCGGCTGCCTGCTGCTGGCCTTC
GACCGCGAGACCGCCAGTGCGCTGGGCAAGGCGTTGATGGGGGGTGAAGTGGCCAAGGAC
TACCTGACGGTCTGCCGGGGCTGGCCGGCCGAGCTGTCCTGGCGGGTGGACCATGACCTG
GACGGCGGGCCGGGCAAGCCGGTGAAGAAGCCGGCGGTCACCGACTTCCAGCGCCTGGCC
ACCGGCGAGCTGTCGGTGCCGGTGGGTGAGTTCAGCAGTTCGCGCTACGCGCTGCTGCGC
TGCCAGCCGCAGACCGGGCGCTTCCGGCAGATCCGCCGGCACCTCAAGCACCTGTCGCAC
CACATGATCGGCGACACCAGCCACGGCGATGGCCGCCACAACCGCATCTTCCGCATGCAG
GGCGTGCACCGCATGCTGCTGCACGCCGAGCGCCTGCGCTTCCCGCACCCGGACGGTGGC
AGCGTGGATGTCAGTGCGCCGCTGGATCGCGAGTTCCAGAAGGCGCTGGACCTGTTCGGC
TGGCAGGTGGACGACGCCTGATGCTGCTGCGGTAAGCCGAGCGTGGGCTCGGCTCTACAG
CCAGCGGCCGGGCGTGGCCCGGCGCACCCCGTTATTTCTTTTCCGGCTCGTTGACGATCG
CTTCCAGGTCCTTCTGCAGATCCGCGAACAGCGGCTGCATGCGCGCCTGGATCGCCACCA
TCACGTTCTGCATCAGCGCCGGGGTCTTGTCCAGCAGGCTCTGGCCGGCCGCGCTCTCGT
AGAACTCGGCCATTGCCAGCACGTCTTCCTTGCTGAAGGTCTTCTTGTACAGGTCCACGT
ACATGGGCCGCAGCTGTTGCCACGACATCGCCTGGCGCAGGGTCTGGCTGGTCCGGGCCT
GGATCCGCTTCAGCTGTTCCTGCTGCTGGGCGGTGAGCTGGCGCTGCGCGGCCACCTGCT
GGAACTGCTGCTGCTGCATGGCTTCGATCTGCGGCACCATGGTGTCGATCATGCTCTGCG
CGCGCGAGGCCGACAGCAGGCGGTTGATGTCGCCGTCGGTCGGCGGGGCGGCCAGGGCCG
GAACGCTGGCCACGGCCAGCGCCAGCAGCAGGGCGGCGCGGCGCAGCAGGGACGGCAGGG
CGGGTGTGGAGCGGGTCATGCGGGGCTTCCTGCGGTACATGGGACCGCCAGCATACCCGC
AGCCCAGGCGAAGGCGGCGTGTTCGGTGCCTGATCGGCGGCATACGGGGCGCGATGGCGT
ACTTCACCACCTGCCTGCCGCTACAATGCGCGGATGGGCAGTGGACCGGTCACCATCAGC
GCGCAGCTTGAAATCCCCGACGGCGAGATCGTCGAGCGGTTCGTGCGCGCCAGTGGCGCC
GGCGGCCAGAACGTCAACAAGGTGTCCACCGCGGTGGAACTGCGTTTCGACGTGGCCAAC
TCGCCCTCGTTGCCCGAACCGTTGCGCGCGCGCCTGCTGGCGCGGCGTGACCGGCGCATG
ACCGGCGAAGGCGTGCTGGTCATCGACGCGCAACGTTTCCGCACCCAGGATCGCAATCGC
GAGGATGCGCGCGAGCGGCTGGCGGCCTTCATCCAGGCCGGGCTGAGCGTGCCCAAACCG
CGCAAGGCCACCAAGCCGACCCTCGGGTCGAAACTGCGTCGTCTGGACGCCAAACGCGGG
CGCGCGCAGATCAAGCGCGGGCGCTCATCACGTGACTGGGAGTGATTGCTTGAACAACCC
GACTTCGTTGCTGCCGGCCGTGCCGCCGCAGATGCCACAGGTCAAACCCAACGCCTTCCT
GCGCTGGCTGGCGCGCTGCACCCTGCGCATGGGCGGCTGGAAGGTGACCGGCACCCTGCC
GGACATCCCCAGGCTGGTCTTCATCATCGCCCCGCATTCGTCCAACTGGGACGGGCTGTG
GGGCATGGCGGCCAAGATCGCGCTGGGCATGAAGGTGAAGGTGCTGGGCAAGGCCTCGCT
GTTCTGGTGGCCGCTGGGCCCGCTGCTGCACAAGCTGGGCGTGATCCCGCTCGATCGCAG
CTCGCCGCAGGGCACCGTCGGCCAGGCCGTGGACCTGCTGCGCAACAACGAGAAGATGTG
GTTCGCCATCACGCCCGAGGGCACCCGCAAGGCCGTGAAGGACTGGAAGGCCGGCTTCCT
GAAGATTGCCCGGATGGCTGACGTACCGATCCTGACCGCGTATTTCCACTATCCGGAAAA
GACCATCGGCATCGGTCCGCTGTTCACCCCGAGCGGCGACGATGTGGCCGACATGGCTGC
CATCCGCGAGTTCTACCGGCCCTGGATCGGCAAGACCCGCGGCACGGTCTGAGCCGGTTG
CAGGCCGCCGCATAGACGCCACGTCCGGCACATGCCGGGCGAGCGCGACAGGAGTAGGGT
GGAGGGCTGGTATCCATACCGTCTGCCCAAGGAGCGTTTTACATGTCGCGTACCGTAGTC
CTGGCCGCCGCCATCAGCCTGGCGCTGGCGGCCTGTTCCGGCAAGGAGTCCACCCCCGTG
TCCGATGCCCAGAAGACCCCGGCCCAGCAGCCGGCCGAAGCCTCCACCAATCCGCTGCTG
AGCGCGAGCACGCTGCCGTTCCAGGCACCGCCGTTCGACAAGATCAAGGACAGCGACTAC
CTGCCGGCGTTCGAAGAAGGCATGCGCCAGCACCTGGCCGACGTGCGCAGGATCGCCGAC
AGCAGCGAGCCGGCCACCTTCGACAACACCATCGTGGCGATGGAGCGCAGCGGCGAGACC
CTGACCCGCGTGTCGCGCATCTTCTTCGGCCTGGTCCAGGCCGATACCAACGACGCACGC
CAGAAGATCCAGGAAGAAGTGGCGCCGAAGCTGGCCGCGCACCAGGACGAGATCAACCTC
GATCCGAAGCTGTTCGCGCGCGTGAAGTCGCTGTACGACCAGCGTGACACGCTGGAGCTG
GACCCGGTGCAGAAGCGCCTGGTCGAGCACTACTACGATGGCCTGGTGCGCGCCGGTGCG
CAGCTGTCCGACGCCGACAAGGCGAGCCTGCGCAAGCTCAACGTGGAAGAGACCACGCTC
TCCACCCAGTTCCACACCCGCCTGGTGGCCGCCACCGCTGCTGCGGCCGTTGTCGTTGAC
GACAAGGCCAAGCTGGCCGGCCTGGACGAGGGCGCTATCAACAACGCTGCCGCCGCCGCC
AAGGACCGCAAGCTGGATGGCAAGTTCCTGCTGCCGCTGCAGAACACCACCCAGCAGCCG
GTGCTCGGCTCGCTGAGCGACCGCGACCAGCGCGCCGCCGTGCTGAAGGCCTCGGAAACC
CGCGCCGAGCGCGGCGATGCCAACGACACCCGGCAGACCGTGCAGCGCCTGGCCCAGCTG
CGTGCGCAGAAGGCCAAGCTGCTCGGCTTTGACACCTTCGCCGACTACCAGCTGGGCGAC
CAGATGGCCAAGACCCCGGCTGCCGCGCTCAAGCTGCTGACCGACACCGTGCCGGCCGCC
ACCGCCAAGGCACGCGCCGAAGCCGGTGAGATCCAGAAGGTCATCGACGCGCAGAAGGGT
GGATTCCAGGTCGCCGCTTCGGACTGGGACTTCTACGCCGAGCAGGTGCGCAAGGCCAAG
TACGATCTGGACGAGTCGCAGATCAAGCCGTACTTCGAACTGGACAACGTGCTGCAGAAC
GGCGTCTTCTACGCCGCCACCCAGCTGTACGGCATCACCTTCAAGCCGCGCACCGACATT
CCGACCTACAACCCGGACATGAAGGTGTACGAAGTGTTCGACAAGGACGGCACCTCGCTG
GCGCTGTTCTACACCGACTACTTCAAGCGTGACAGCAAGTCCGGTGGCGCCTGGATGGAC
GTGTTCGTCGAACAGGACGGCCTGACCGGTGCCAAGCCGGTGGTCTACAACGTCTGCAAC
TTCACCAAGCCGGCCGCCGGCCAGCCTGCGCTGATCAGCTTCGACGACGTCACCACCATG
TTCCATGAGTTCGGCCATGCGCTGCACGGCATGTTCTCGAACGTGAAGTACCCGTCGATC
GCCGGCACCGCGACCTCGCGCGACTTCGTCGAGTTCCCGTCGCAGTTCAACGAGCACTGG
GCGCTGGACCCGAAGGTGTTCGCCAACTACGCCAAGCACTACAAGACCGGCGAGGCGATG
CCGCAGGAGCTGGTCGACAAGATCCTCAAGGCACGCAGCTTCAACCAGGGCTACGCGACG
ACCGAGTACCTGTCGGCGGCGCTGCTGGACCTGGCCTGGCACACGCAGAAGGCCGACGCG
CCGCTGCAGGATGTCGGCGCCTTTGAAGCCAGCGCGCTGAAGAAGTTCAAGGTCGACCTG
CCGCAGGTGCCGCCGCGCTACCGCACCACCTACTTCGACCATATCTGGGGTGGCGGTTAC
TCGGCCGGCTACTACGCCTACTTCTGGGCCGAAGTGCTCGACCATGACGCCTACCAGTGG
TTCACCGAGCACGGTGGCCTGACCGCGGCCAATGGCCAGGAGTTCCGCGACAAGATCCTC
TCGCGCGGCAACAGCGTGGAACTGTCGACCCTGTACCGCGATTTCCGTGGCAAGGACCCG
TCGGTGGAACCGCTGCTGAAGTTCCGCGGGTTGAAGTAAGAAAGCGAAAACGGCGGGGGC
AACCCCGCCGTTTTTCTTTCTGTAGCGTCGAGCCATGCTCGACGTTCTTCTGTAGAGCCG
AGCCCACGCTCGGCTGATGGTTCCTGGAAAGGCAGCCGAGCATGGGCTCGGCTCTACAAA
CAGCGTTACGTTCCCACGTGCACCCGGTTGGCCTGCTCGCCCAATCCCAGATGATCCAGT
GCGATGTCCAGCGCCAGCACGTAGCTCTGCGCGCCGTAGCCGGCGGCGATGCCCAGGCGC
TGGCCGACACCAGCCGGCAGGCACGGCTCGGCCACTGCGCCGTCGTCATGCACTTCCACA
TAGGCGTTGTGCAGGTACGGCAGCAGGCGCTGCAGGCGCAAGCTGTTGGCACACGCGCCC
GGGTCGAGCAGGGTCACCTCGCCGCGGCTGTGGTCGGCCACGCGCAGGGCGTCCAGCAGT
TCCTGTTCCGAACCACAGGCACGGATCGCCACGCTGGTGCCGGCGTCGATCGCACGATGC
ACCAGTGACTTCAGGACCGGTGCCGGCAGCGGCATCGCGGTGCGGATCAGGGCGCCGGCC
GCTTCCGGGCCACGGATGATGAAGATCGACATGGCTCAGCCCTCCTGTGCCAGGCGGCGG
CCGACAATGGCCAGCGACAACGGGTAGCCGGCCTGCTGGCTGCGCTGGTCGACCACCACG
GCGGCGGGACCGTGCTGCAGGCGCAGGCGCGCATCCAGCCCTGGCTCGCTGGGGGCCTGC
AGTTCGATGTACTGCGCCGGCAGCCGTTCCAGCGCCGCCTGCAGCGCGCCACCTTCGGCC
TGCCATTGCGCCTCGTCAGCGTTACCGACATCCAGCAGTACCCAGTCGGCCGAGCGCGCC
TGCGGCTGGCACAGGCACTGGCGTACCTCGGACAGGCTGGCGCAGTCGCTGCACAGCACG
CGATGGCCGGCCAGCTGCGTCGGCAGTTGGGGACGCGGTGCCGACGAAGAGGCGTGGCGG
ATCACCAGGAGGGTCATACAACACCTTGCGGAATGCGCCCTGCGGCGCGGTGGGCACACG
ATGCGCGTGCCGCCCGTAAAGGTGCGATGCCCGCGGCCGGTCCCGCGCGTAAAACCTGCG
TAACCCTTCCTGTAGAGCCGAGCCTGCGCTCGGCCGCTCTGCGCCCCAGTCGGGCAACCT
CGACGCTGCAAGGAACAAGCCGAGCGTGGGCTCGGCTCTACCGGATCGCGTCGCGGGAAC
CTCTCCCGCCTGGATGTGGTCTGATGCAGCTACCACCTACCCGGAGCCTGTCATGGATGC
TGCTGCCCGTCCTCCCTTGTCCGAACGCGCGCTGGTCTGGCTGAAGAAGGAAGCATTGCC
GCTGCTGGTGATGCTCGGCCTGCTCGCCGCCGCCCGCGATACCCTCGCCAACCACTACGT
GGTGCCGAGTGGCTCGATGCAGCCGACCCTGCAGCCGGGCGACCGGGTGGTGGTGGACAT
GCGCGCCTACGGCCTGCGCCTGCCGTTCACCGGCAAGGAACTGATGGCCACCGGCGTCCC
GCAGCGCGGTGAAGTGGCGGTGTTCGATTCACCGGCCGACGGCACCCGCCTGATCAAGCG
CGTGGCGGCGGTGGCCGGTGACCACGTGCAGATGCGCGAGGGCCATCTGAGCATCAACGG
CCAGCCGCTGCAGATCGCCGATCTGCAGGACGTGGAAGCCTTCGGCGAGCGCCGTGCCCG
CCTCGACCTGGACATGGGCGGCGGTCCGGACATCGCCGATCTGGTGGTGCCGGCCGGCAA
GGTGCTGGTGCTGGGTGACCACCGCGGCAACAGCTTCGACGGCCGCTTCTTCGGCTTCGT
CGACGCCGACAAGGTCTACGGCCGTGCGGTGGCGGTGTACTACCGCCGCGGCGACGGTTT
CGAGTGGCAGCGCCTGTAAGCTGAATTGATACTTCTTGGGTATCAATCCTGACTTATCAG
GTTATGGATCGACTGGATCGACAGGCCTAGTCTGAGGCCCGTTCCCTCCCATGCCCGGCC
GCCCCACCGGCCCTTCGATCCCATGAATGGCGAAACCGCGGCGGCCGTCGAGCGCCGCCC
CCCCACTGTCGATCCCATCGCCGAGACCCGCATCCAGCAGGGCACGCCGGCCTTCCGCCG
CACCGCGCTGGCACTGTTCCTGGCCGGCTTCTCCACCTTCGGCCTGCTGTACACCGTGCA
GCCGCTGCTGCCCGAGTTCAGCCGCCACTTCGGCGTGTCCGCCGCAGGCAGCGCGATGTC
GTTGTCGCTGACCACCGGCACGCTGGCGGTGGCGATGCTGTTGGCCGGCCTGCTGTCCGA
TGCGGTCGGCCGTCGCCCGTTGATGATCGTTGCGCTGTTGGCGTCGGCCATGCTGTCGCT
GAGCACGGCGCTGGTGGACGACTGGACCACGCTGCTGGTGCTGCGCACCCTGCTTGGCCT
GGCGCTGAGCGGCGTGCCGGCAGTGGCGATGACCTACCTGGTCGAGGAGATGGACAGCCG
CGCGCTGGGCCTGGCGATGGGCCTGTACATCGGCGGCAACGCCATCGGTGGCATGAGCGG
GCGCCTGCTGGCCGGCATCATCGCCGATCACTGGGGCTGGCGCTGGGGCATCGGCGTGGT
CTCGATCATCGCCGTGGCCAGCACCGTGCTGCTGTGGCTGCAGCTGCCGCCGTCGCGCCA
TTTCAGCGCGCGACGCGATGGCCTGCGCGAGTTGCCGTCGCGCTGGCGCACGCTGTTCGC
CGACCGGGGCCTGCCGTGGCTGTTCGCCACCTCGTTCGTGCTGATGGGCGTGTTCGTCAC
CCTCTACAACTACCTGGGCTATCACTTGCTGGCGCCGCCGTACCACCTCAGCCAGACCGT
GGTCGGGCTGATCTTCAGCGTGTACCTGGTGGGCACCTTCAGTTCGGCGTGGATGGGCCA
GCAGGCTACGCGGTACGGGCGCGGCCGCATCCTGTCGATCTCGTTCGCGCTGATCGGCGC
CGGCATCGTGCTGCTGGCGATGCCGTGGCTGAGCACGATGGCCCTGGGCATCGCGCTGGT
GACCTTCGGCTTCTTCGGTGGCCACTCGGTGGCCAGCAGCTGGGTCGGCAGCCGTGCCGG
TACGATGCGCGCGGAAGCGTCGGCGCTGTACCTGTTCGCCTACTACCTGGGCTCCAGCGT
GCTGGGCGGGGTGGGTGGCCTGGCCTACGCGGCCTGGGACTGGCTGGGCGTGTGCGCGTT
CGCTGCCGTGCTGACCCTGATCGGGGGCGGCATCGTCTGGGCGCTGCAGCAGCGCGCGCC
GCAGCCGGTCACGGCCTGACGCCAGCCTCGCGTTCCGCACGGGCGCGGCGTTGCTCTGGT
AGATGCCGACCTTGGTCGGCGCTCTGGCACGGCAGCCAACCAAGGTTGGCGTCTACCAAA
CCTAGGTGGGTGGCACTTCACCCTTCGGCGAACGCCCCGCGCAACAGCCCGGCGAAGTTT
CGGATCAGCGGCGTCACCCCCTCGCGGTGCCATGCCAGCTGCACCTCCGAATGCGCACCG
GCATCGGCCAGCGCCACGAAGCGCGCGCCTTCCACGCGGATGTGATCGCAGGACGAGGGC
AGGATCGCCGCACCCAGGCCTGCAGCCGCAAGACTGATCAATGTCGATGCCTCACCGGCT
TCCTGCACGATGCGCGGCGTGAACCCGGCGGCCGCGCACAGCGCGATCATGTGGTCATGG
ATGCCCGCGCCCGCGCTGCGGCGAAATGCCACGAACGGCTCCTGCGCGAAGTCGCGTAGC
GACAACGTGCCCTGCTTCGACAGCCTGCGCAGGGCAGGGTGGTCGGCATGCACGATCAAC
GCCAGTGGATCGACGAACAGGCTGTGCGCCACCAGCTCCGGCGGCAATGCGCGCTTGCGG
ATGATGCCCACGTCCAGTGAACCGTCGAGCAGCGCATCGATCTGCTGCAGCGTGTTCATC
TCGCTCAGCTGCAGCCGCACCTGTGGGTACTGCTGGCGGTAGCGCAGGATCGAACGCGGA
ATCTGCGGCGACAGCGGCGTGGCCCGGGTCAGGCCGATACGCAGTTCGCCCTGCTCGCCG
CGCTGCGCGCGCTGTACCTCGTCCACCGCGGTTTCCACCTGCTGCACGATGGCCCGTGCG
CGCTCCTGCAGCAGCTCACCCGCAGGCGTCAGCTGCACACGACGATGGCTGCGCACGAAC
AGGCGCGCCCCGATCAGGTCTTCCAGCTGGCGGATCTGCTGGCTGAGCGGCGGTTGCGAC
ATGCCCAGCCGCTCCGCCGCCTGGCCGAAGTGCAGCGTATCGGCAACGGCGAGGAAGTAA
CGCAGGTGGCGGAGTTCGATGGACATGCGCCCAGTCTATGCATCGCCAGCCACAAATGGG
GTCAGATCCGTTTTCCTGCGGAAAACGGATCTGACCCCGGTCACCCGCCATCTACGGATA
GCAGGCTTTTGCTGTTGCTTTGGCTTCAGCAGGTGCAGGGCGCAGCCCTGCCGAACACCC
CTCACCGCTCCGAATGCCCGCTCTGGTCGTAATCGCGCGGACTGAACAACTCCGGCTGGA
TCAGCTCGATGAACGCGCGCGCCTGCGCCGACAGCGCCTTGCCCCGGCGCACGATCACCC
CGTAACTGCGCTCGGGGAACCAGCGCTTCATCGACCGCGCCGCCAACCGCTCGCGGTCGG
CCTCGTTCAGGCACAGCGCCGGCACGATGGAAATGCCCATGCCCATCGCCACGTACTGCT
TGATCACCTCCCAGCCGCCCACTTCCAGTGCCACGGTGTAGGCGATGCGGTGGCGCTGGA
ATACCTGGTCAACCAGCCGGTAGGTGATCTGCCGCTTCGGCGGCAGCACCAGCGGATAGC
GCGCGATGTCGGCCAGCTCCAGCTCGCCGCCACTGGCCAGCGGATGGTCGTGCGGCGCGA
TCAGTACCTGCTCGAAGCGGTAGGCCGGGGCGTAGGTCAGGTCGGCCGGTACATCGGTCA
TCGAACCGATCGCCAGGTCGGCGGCGTCCTCGCGCAGCAGGTCGGTGCCATCGGCGCTGA
TCGCGTTGTGCAGGGTCAGGCGCACGTCCGGGTGGTGCAGGCGGAAGCGCTCGACGATCT
TCGGCAGCAGGTACAGGATCGTCGAGCTGTTGGCGGCGATGTTCAGCTCGCCCGCATCCA
GGCCGCGCACCTTGTCGCGGAAGCGCGCCTCCAGCCCGTCCAGGTTCTCCACCAGCGGCT
GCGCCATCTCGTACAGCAGCTGGCCCTCGCGGCTGGGTACCAGGCGGCGCCCACTGCGCT
CGAACAACGGCACCCCCAGTTCCCGTTCCAGGGCCTGCAACTGCAGGCTGATGGCCGGCT
GGCTGACGAAAAGTGCCTCAGCCGCCCGTGAGACCGAGCCCAGGCGCACCGTCTGGCAGA
ACGCACGCAATGGCTTCAGCCGGTCGGATTTGTAGGAAAAACGCGGACTTGGCGGGGTGC
GTGTGCTCATCGTGTCACGAGTATTAGCACAACTTATGTCGAACATTGCAAAAACTGTTT
TGCCAAATACTCCGGCCCAGCGGCACCGTGGAGACGTTCCCCCACCGCTGGAGTCGCCCC
ATGTCCGCCGTCGCTTCCGCTGTTCCCACCCCTGCCAGCAAGGCTACCCCCGGCATCGCC
CTGGCGACCCGCGTGGCCGGCCAGGACACCGTGCTGCCGGCGCCGCTGCTGGCCCTGCTG
GTGTCGCTGCACCGTGCGGTGGAACCGGGCCGGCAGGCACGGCTGCAGGCGCGCCGCGAG
CGCCAGGCGTTCTTCGACGAGGGCGGCCTGCCGGACTTCCGCGAGGACACCGCTGCGATC
CGTAGCGGCGACTGGCGCGTTGCGCCGCTGCCGGCCGCGCTGCAGGACCGCCGCGTCGAG
ATCACCGGCCCGACCGATCCGAAGATGGTCATCAACGCGCTGAACTCCGGCGCCAAGGTG
TTCATGGCCGACTTCGAGGATTCGACCTCGCCGACCTGGCGCAACCTGCTGGCCGGGCAG
CAGTCGCTGGCCGCCGCGGTGCGTGGCGATCTCGACTACACCGCCCCCAATGGCAAGCAC
TACACGCTGCGCCCGCATGACGAGCAGGCGGTGCTGATCGTGCGGCCACGTGGCTGGCAC
CTGGACGAAAAGCACGTGCGCATCGATGGCCAGTTCATCGCCGGCGGCCTGTTCGACGCG
GCGGTGTTCGCCTTCCACAACGCCCGCACCCTGCAGGCGAAGGACCGCGGCCCGTACTTC
TACCTGCCCAAGCTGCAGAGCATGGAAGAGGCGGCGCTGTGGGAAACCGCGCTGTCGCAC
ATCGAAGGCATGCTCGGCCTGCCGCACGGCCAGATCAAGGTAACCGTGCTGATCGAAACG
CTGCCGGCGGTGTTCGAGATGGATGAGATCCTGCACGCGCTGCGTGACCGCATCGTCGGC
CTGAACTGTGGGCGCTGGGACTACATCTTCTCGTACCTGAAGACCTTCCGGCGCCACGCC
GACCGCGTGCTGCCCGAGCGCGGCCAGGTGACCATGACCCAGCCGTTCCTGAAGGCCTAT
TCGGAACTGCTGATCCAGACCTGCCATCGCCGTGGTGCACATGCGATGGGTGGCATGGCC
GCGCAGATTCCGATCAACAACGATGCCGCCGCCAACGAACAGGCGATGGCCCGCGTGCGC
GCTGACAAGCTGCGCGAAGTGACCGCCGGCCACGACGGCACCTGGGTCGCGCATCCGGCG
CTGATTCCGGTGGCGATGGCGATCTTCGACGAACACATGCCCGGTGCGAACCAGCACAGC
GTGCTGCGCCAGGATGTGTGCGTCGGCCGCGACGAACTGATCGCACGGCCGCCCGGCACC
ATCACCCGCGCCGGCTTCGAAGGCAACGTGGAAGTCTGCGTGCGCTACCTGGCGGCATGG
CTGGATGGCAACGGCTGCGTGCCGATCCACCACCTGATGGAGGACGCGGCCACCGCCGAG
ATCAGCCGCAGCCAGTTGTGGCAGTGGCTGCATACGCCGGGCCAGCAGCTGGACGATGGC
ACCGCCATCGACCTGGCACTGCTGGATGCCACGCTGGCACAGCTGCCGGCACGGCTGGGT
GACACCGCCACGCTGCCCGGTGGCGCACGCATCGGCGAGGCCATCGCCCTGCTCGGCGAA
CTGAGCCGCAGCGACGAACTGACCGATTTCCTGACCCTGCCGGCCTACGCGCGCATCGAC
TGATCGCCGCCCGCGATTCCCGGCGTTTCCCTCCCCGCTGCACGCACGAACCGAACTGGA
GAAAGACATGAGCAAGCTGCCCACTGCCGAACAGATCCAGCACGACTGGGATACCAACCC
GCGCTGGGAAGGCATCCAGCGCAACTACAGTGCCGCCGACGTGGTGCGCCTGCGCGGCAC
CGTCCACATCGAGCATTCGCTGGCCCGCCTGGGTGCGGAGAAGCTGTGGGCATCGCTGCA
TGAGCGCGAGTTCGTCAACGCGCTGGGTGCATTGACCGGCAACCAGGCCATGCAGCAGGT
CAAGGCGGGCCTGAAGGCGATCTACCTGTCCGGTTGGCAGGTGGCGGCCGACGCCAACCT
GGCCGGGCAGATGTATCCGGACCAGTCGCTGTACCCGGCCGATTCGGTGCCGGCAGTGGT
CAAGCGCATCAACAACACGCTGCTGCGCGCCGACCAGCTGCACCACGCCGAAGGCAAGGA
CGACATCGACTTCCTGCAGCCGATCGTCGCCGATGCGGAGGCCGGTTTCGGCGGCGTGCT
CAATGCGTTCGAGCTGATGAAGGCGATGATCGAGGCCGGTGCCGCCGGCGTGCATTTCGA
AGACCAGCTGGCGTCGGTGAAGAAGTGCGGGCACATGGGCGGCAAGGTGCTGGTGCCGAC
CCGCGAGGCGATCGAGAAGCTCAATGCCGCGCGGCTGGCCGCCGATGTGCTGGGTGTGCC
GACCCTGCTGGTGGCGCGCACCGATGCCGAAGCGGCTGATCTGCTGACCAGCGACATCGA
CGGCAACGACAAGCCGTTCACCACCGGCGAGCGCACCGTCGAAGGCTTCTACAAGACCCG
CAACGGCCTGGACCAGGCGATCAGCCGTGGCCTGGCCTACGCGCCCTACGCCGACCTGGT
GTGGTGCGAGACCGGCAAGCCGGACCTGGAATTCGCACGCAGGTTCGCCGAGGCGATCCA
TGCGAAGTTCCCGGGCAAGCTGCTGGCCTACAACTGCTCGCCCAGCTTCAACTGGAAGAA
GAACCTGGACGACGCCACCATTGCGAAGTTCCAGCGCGAACTGGGCAGCTACGGCTACAA
GTTCCAGTTCATCACCCTGGCCGGGTTCCATGCGTTGAACTACGGCATGTTCAATCTGGC
CCACGGCTACGCACGCCGCCAGATGAGCGCGTTCGTCGAGTTGCAGGAAGCCGAGTTCGA
AGCGGCCGAGCGCGGCTTCACTGCGGTCAAGCACCAGCGCGAGGTCGGTACCGGCTACTT
CGATGCGGTGACCCAGGCGATCCAGCAGGGCCAGTCGTCGACCACCGCGCTGACCGGCTC
GACCGAGGAAGAACAGTTCCATGGCGGGCGCAGCGAACGCGCGGCGTGATGCGGCGCGCC
GCGTGATCCGGTGGTGCCGGCCGCTGGCCGGCAACCCATCGATGTTTCCGAAGCCCATGC
AGTTGCCGGCCAGCGGCCGGCACTACCGGGCTCCGGGTGATCAGGGTGGCCAGGGAAGGG
CCAGACAACGCCGGCCGGTCGGGGGACCAGCCGGCGTTGTTGTATCGATGCAAGGGCGCA
GCACGCGCGGAGCGTCAATCAGGCGCACCCCGGTGCCGGCAACTTGGCCGAAACCCTGTG
AAACCCGGCATCGGATTGATCCAGCAGGAGTTTTGCCCGGACACCCGTGACCAGAACGGG
CCATCACCGATCTTCACATCAATCAAGATCGGCAGAAGGGTCAAAATGAGATAGGGCGCA
CACTTTAAAGCGGTGCTATGCTCCGCGGCTCACCAGGGGACGCTGGCGGCGGGTGCAGGG
AATGACCGGCAGGGGTGCGGCCGAGAACAGTGATGTGACGACAGGTATCGCCCGGGTGGC
GATGGCCGAGATCGTGCACGCTCTGTTGTCCGATGCCGAGGTGGCATTGTTCGCCAGATT
CGCCCGCGCATGCAAGCTCCGTGCCGGACAGTGGCTGTTCCAGCGTGGCCACCGCGGCGA
GCGCATGTATGTGATCCTCGAAGGCCAGATCGAACTGGACTTCGGCGAGGACCTGGTGAT
CAAGACGCTCGGGCAGCACGAGTTCTTCGGAGAACTGGGCCTGCTGGTCGGCGACCACCT
GCGCAGCGCCAGTGCGCGCGCGCTGGTCGACTGCGATGTGCTGGAGCTGGGCCCGGCCGA
TTTCCATCGGCTGGTCGAATCCGATCCCGGCCTGGTGGCCTATTTCCTGCGCCGTACGAT
CATGCGCGTGCTGGCCAACGAACAGGCACTGATCGCACAGCTGCGCCGGCGCAACCACGA
TCTGGAAACCGCGCTGGACAATCTGTACATCACTACCCATCAGTTGACCCACACCCGTGA
GCTGGTGCGTACCGATGAACTGACCGGGCTGCACAACCGCCGAGGCCTCACCCTGTACCT
GCAGGAGTGCCGCGAGCGGGCCGAGGGGCCGCCGCAGGCGCTGCTGCTGATCGATTGCGA
CCGCTTCAAGCAGATCAACGACCGCCACGGCCACCAGGCCGGCGACCGCGTGCTGCAGAG
CATGGGCAACATCCTGCGCTCGATGGCCGGCGAGCAGGACCTGGCCTGCCGGCTTGGTGG
CGATGAGTTCTGCCTGATCCTGCGCCGTGGCAACCGCGAGATCGCGCAGCACGCGGCCGA
GTTCATCATCAGTGCGGTGCATGGCCTGCTCGAGCGCAGCCATGGCACGCCGCATGTGAG
CCTGGTCAGCATCGGCGCCTGCCTGCTGGCGCCGGAGGCAGGCTGGAGCGAGTGGTATGC
CTGCGCGGATCGTGCGCTGTACCAGGCCAAGCGCGATGGCGGCAACTGCCTGCGCTGGGC
GGATGATCCGGACGGCCAATAGGGAGAGGCAGGCGATGAATGGCGACAACGGAACGTCAG
CCCCGCATAGCCCACAGCTGCGCGCCCTGCTGTTCACCGATCTGTGTGATTCGCTGCAGC
TGGTCGAGCGGATCGGCGATGTGGCGGCGGCAAGCCTGTTCCAGGAACACGATCGCCTGG
TACTGGTGCTGCAGCAGCGCTGGAACGGCCAGCTGATCGATCGCTCCGATGGCTTGTTCA
TGCTGTTCGAGCGCGCCGTCGACGCACTGGGCTTCGCCTTGGACTACCAGCGCGAACTGC
ACGCGCTGGGCCAGCAGCGCGCGATTGAACTGCGCGCGCGCGCCGGCCTGCACGTGGGCG
ACGTGCTGACCTGGGAGAACAGTGCCGAGGCGGTCCGTGCCGGTGCCAAGTCGATGGAGG
TGGAAGGCCTGGCCAAGCCGATGGCGGCGCGCCTGATGATGCTGGCCCGCCCCGGCCAGA
TCCTGCTGTCGGCGGTGGCCGAATCGCTGACCCGCCGTGCCACCGATGCACTGGGCGAGC
GTGGCACGCGCCTGCTGTGGAAATCGCACGGGCGCTGGCGCTTCAAGGGCGTGCCGGTGG
TGCAGGAAGTGATCGAAGTGGGCGAGATCGGTTCGGCGCCGCTGCGCATGCCGCGCGCCA
ACGCCAAGGCGCGCCGCGACCTGCCGCTGTGGCGGCAACCGCTGGTGCTGGCCGCCGAAG
GCCTGATCCTTGCCGCGGCCGTGCTGGGCGGCTGGCTGCTGCTGCGGTCGGAGCCGGCCA
TTGCCTTCGCCGAACGTGACTGGGTGGTGCTTGGCGATGTCGACAACCTCACCGGCGATC
CGATCTTCGATGACTCGATGCGGCACGCGATCCGGATCGCGCTGGAACAGTCGCGCTACG
TGAACGTGCTGTCGGAAGGCAAGATCCGCGAAAGCCTGGAAATGGCGCGGCTCTCGGGCG
ATACCCGGCTCAACCGCGATACCGCGGTCGATGTGGCGGTGCGGGAGGGCGCGCGCGCGG
TGCTGCTGCCGACCGTGCGGCAGAAGATCGGTGGCTACGAGCTGGCCATCGATGTTGCCG
CACCGGGCAGTGGCCAGGTGATCCAGACCTTCACCGCCACCGCCGATCGATCCGACCAGA
TGGTGTTCGCCGTGGACGACGTGGTCGGTCGCCTGCGTCGCGGACTGGGCGAGTCGGTGG
CCAGCCTGGAGCAATCCCTGCCGCTGCCGCGCGCCTCGACCCAGGACCTGCGCGCACTGC
GCGCGTTCGCGCTGGCCGAGAGCGCACTGGGTCAGCGTCGCTTCGAAGAAGCCCGCAACC
TCTACCAGGCCGCGATCGACATCGATCCCGGTTTTGCCCTGGCCTACATGGGCGTGGCCA
AGCTGCATGCGCGCACCGCGCAGGTCGCGGACGCGCGTGACGCGCTGGAGCACGCGCTGG
CCCAGCAGCAGCGCCTGCCCGCGCGTGAGCGCCTGTACCTGAAGGGCTGGCAGGCCGAAC
TGGAACCCGGTGGCTGGCCGCTGGAACAGTGGCGTGCACTGGCCAAGATCTATCCGGATT
CGTTTGCTGGGCTGTCCAATACCTCCTGGGGGTTGCTGCAGGACAATCGCTTCACCGAGG
CCGAGCCCTATGCGCGCGCTGCGACGGTGCCTCAGGACCCGTTGCGGCTGTATCCGACCA
TCCATCTGGCGCGGGCACAGCTGGGCCTCGGCCAGCCGCAGCAGGCAATGCGCACCTTGC
GCCAGGCACGGATGTTGCGCGGCAATGACGAGGCCGACGACCTGGATGTGGACGTGCTGG
TTGCGCAGGGCCTGGATGCACAGGCGCAGCAGCTGTTGATGCGGTTGCCGCGGGGGGACG
ACCTGCAACAGCGCATGCGCCTGCGGGCCCACCTGCTGGTGGCTGCGGAGCAGCGTGATT
GCAGCAGTTTGCATGCCGCGATTGCTGCGGACGGTCCAGCACCGGATCTGATCGACTACC
AGATCCATCAACGCCTGCAGCACGCCACCGTGACCACGCTGTGCACGGCCGGCGATGCGA
AGGAGCTTGAATCCATTGCCGCCGTGCTGCGGCCGCTGCTGCGGAACAACGACGACTCCG
CCGTGGGCAGCCGCAGCCTGCAGCTGCTGGCCCTGACTTATCTGGCCCAGCGCCAGGGCC
AGCATGCGCTGGCCGCAGAGTGGCTGCGCGACCATGGCGAACTGCTGGAGCGGCAGCGCA
GCCCTGTGGTGGGCAAGTGGCGTCGGGTTGTGTTGGCGATGGCCGAACTGGCGCAACAGC
GTCCGCGGGCGGCACGCCATCTGCTCGAGCCCACCTTTGATGGCAGCGAACCTGTGCAGG
CCCACGTTGTGCTGCTGCAGGCACTGCGTGCCGAGCAGGACACTGCCGGCGTGCGTCGCG
AGCAGGCCTGGCTGGCCCTGCACCACGGCCAGGCCATTGCCGAGGTGGCGTCCATGCAGG
TCTGGCAACCCCTGAATGTGCACGACATCGCCACCGAGGCGACGTCGGTGCGAGTGTCGC
GCTGATGCGGACTCAGGCGTTGACGCGCTCGTCGATGCGGTCGGCTTCGAAGCAGAACAC
CACGGTCATCGAGGCGGTCGAGGTACTCAGGTACGCATGCAGCGAATCACGGGTGCGGCT
CAGCTCCTCGACCGAGGCCAGGGTGCCGATCTTCATGCAGTCGTTTTCGCCAACGGCACC
GTCCAGCCCGATCGAGGCCAGGGCCTTGGCCGGCGAAGCGGTGAAGTGGCTGCGGAACGC
TTCGCTGCCGATCAGGTGGTCCAGCAGGGTGCTGGCGTCGGCGGCGGAAAGACGGGGATG
GCTCATGGGGATTGTCCGTAGGTGGAGCTACTCCTATCGGCCGCGACAGCCTGCCATTGA
GGGCCGCGCTGTGCACGTCGCTAAAGTTGGCCGCGCTGCGGTCGTTGCTGCTATGCCGGC
TGTGCGGCACAAGGAAGGAAACCGATGCGCCTGCGCCGCTGCGCCAGCCTGATGTTCGAG
CCTCGCGAGGCGGTCACCCTGGACCTGCGTGCGATGCTGGCCGGCCACGCCGAGATGGAC
AGCCAGATCAGCTGGGTGGCGCTGGCCGCCCACCTGGACCAGCCACTGCCGGTGGACGCC
GAGGAGCGCCAGCTGCTGGGCGGGCTCAGCGCGCACCGCTGGAGCGAACCGCCCGCCGAT
GCCTGCCCGGCCATGCTGGCCCGCCTGGTCGAGCAGGGCCTGCTGTTGACCGACCCACCG
AGCGAGGTGGGGCACCAGATGCGCGACGAGGCGCTGCGGCGCAGCCAGTGGTGGCCATTG
GCTGCGCTGGCCCATCGCCATGCGCGCTGGCAGGCCGTGGACAGCGTGGAGGACATGCGC
CGGCAGGGGTTGGACACCGCGGCCGGCCTGCGCCAGCGCCTGGGGCCGCCACCGCCGGTG
GTGCAGCCCATGCAGGGCGACTACCAGCCGCTGCCGCGCAGCGAAGAGGCCGCGTTCGAT
GCACTGCTGGCGCGTCGCACCACCTGCCGCAATTTCGACCCGCAGCGCGCGTTGTCGCTG
CCGCTGCTGGCCCAGGTGCTGCAGCGTACGCTGATGGCGCACGCGGTGCAGAAGGTCGAG
CGCGATACCGAGTTCCTGAAGAAGAACGTGCCTTCCGGTGGCGGCCTGCATCCCACCGAG
GGCTTCCTGCTGGTGCAGAACGTGGAAGGACTGGCGCCGGGCTTGTACCACTATCATCCG
GTGCAGCACGCCGTGCTGCCGCTACCCTCGCCACCGCCGCAGGCGTTGCCTGCGATGGCG
AGGCGGATGCTGTCCGGGCAGGCGTGGTTCGCCGATGCGCCAGCGCTGCTGGTACTGGCA
CCGCGTTATGACCGCTGCTTCTGGAAGTATCGCAACCATGCCAAGGCGCACCGTGCGGTG
ACGCTGGACGTGGGCCACATTTCGCAGTTGCTGTACCTGTGCGCCACCGAGCGCGGGCTG
GCAGCATTCGTGACAGCGGCGATCAACGATGCCGATGTCGATCGTGCTTTTGGGTTCGAT
GGCATCGGCCAGAGCGCGATGGCCATCTGTGGCCTGGGCTGGCGCAGTGCCACGCTGGAC
ACGGCCGAATTCGATCCGGCCGGGCGGGTGGCGACGGGCGACGACCGCTGAGCGGCCGCC
GCCCCGGCGATCAGGTCGCCTCGAAGTCCACCAGCACCGCGCCGTCGCCGACCTGGTCGC
CGGCCTTGGCACGGTAACCCTTCACCGTGCCATCGGCCGGTGCCTGCAGGGTGTGCTCCA
TCTTCATCGCTTCCAGCACCACCAGCGGCGTGCCGCGCTTGACCTCGGTACCGGCCGCGA
CCAGCGTGGCCACGATCCTGCCCGGCATGGGTGCCAGCAGGCTGCCGGCGTCGGCCACGG
CGTGGTCCGATTCACCCACTGGATCATGCAGGGTGAAGCGGTGCTGGCCGTCGGCGCCGA
ACAGGTACAGCTGGTTACCGTCGCGCAGCAGCTGCAGCGACCCGCGGCGCTCGCCCAGCT
GCACCGTCAGTCCGTGCACATCGGCCGTGCCGATCACCCGCACCGGTGCAGCGTCATCGC
ACTGCACGCGCCAGCCATCGGCCTGCGCCCACACCTTCAGCGTGTGCTTGCGTTCGCCCT
GCTGCAGCGGCACTACGCGCGGCGCGGACGCACCGAGGCGCCAGCCATCCTGTGACCGCC
ACGGCGAATGCGGATCGCGCACGTCGGTGCTGGCGGGCGCCGTGCTTGCCACCGCGGCCA
CGGCGGCCAGCAGCCACAGGTCCGCACCCGCGTCGCCCACGGCACTCAATGCCGCCTGTT
CGCGTTCGATCAGCGCCGTATCCAGCCTGGCGTGCGCGAACGAATCGGTATTCACCAGGC
GGCGCAGGAAGCCGGCGTTGGTGGTCACGCCCACCACCTGGCAGTCGGCCAGGGCCTGGC
TCATGCGGCGCAGCGCGGCGTCGCGGTCCACGTCCCAGACGATCAGCTTGGCGATCATCG
GATCGTAGTACGGGGTGATGCTGTCACCTTCCTCCACGCCGGTATCGACGCGCACGTTGG
CCGACGCTGCCGGCAGGCGCAGGCGGCGCAGGGTGCCGGTGGAGGGCAGGAAGCCACGGT
CGGCATCCTCGGCGTACAGCCGCGCTTCGATCGCGTGGCCATGGATGGCCAGCTGGTCCT
GGCGCAGCGGCAGCGGTTGGCCCGAAGCCACGCGCAGCTGCCACTCCACCAGGTCGGTGC
CGGTGATGTATTCGGTGACCGGGTGCTCGACCTGCAGGCGGGTGTTCATTTCCATGAAGT
AGAAATCGCCGTCCGGGCCGGCGATGAATTCCACCGTGCCCGCCCCCTCATAGCCCACTG
CGCGTGCGGCATCGACCGCGGCCTTGCCCATTGCAGCACGACGTTCGGGGCTCATGCCCG
GCGCGGGTGCTTCTTCCAGCACCTTCTGGTGGCGGCGCTGCACCGAGCAGTCGCGCTCGA
ACAGGTAGACCGCCTCACCGTGGCTGTCGCCGAACACCTGGATCTCGATATGGCGCGGGC
GCTCGACGTACTTCTCGACCAGCACGTGGTCGTTGCCGAACGCCGAGGCCGCCTCGCGCT
GGCAGCTGGCCAGCGCATCGACGAAGTCCTCGCTGCGTTCGACCTTGCGCATGCCCTTGC
CACCGCCACCGGCGCTGGCCTTGATCAGCACCGGGTAGCCGATGCCATCGGCCTGCGCGC
GCAGGAAGTCCGGCGCCTGCTGGTCACCGTGGTAACCCGGCGTCAGCGGCACACCGGCCT
TGGCCATCAGCGCCTTGGCCGCGCTCTTGTCACCCATCGCTCGGATCGCGCTGGGCGGTG
GCCCGATGAAGGTGATGCCGGCGGCGGCGCAGGCATCGGCGAAGTCGGCATTCTCGGACA
GGAAGCCGTAACCGGGGTGGATGGCCTGTGCGCCGGTAGCGCGCGCGGCGTCAAGCAGGG
CATCGCCACGCAGGTAGCTCTCGCGTGCGGCGGCCGGGCCGATGTGGACGGCTTCGTCGG
CCAGGCGCACATGGCGTGCGTTGCGGTCGGCATCGGAATACACCGCCACGGTGGCGATGC
CGAGGCGGCGGCAGGTGGCGATGACGCGGCAGGCGATCTCGCCGCGGTTGGCGATCAGGA
CTTTGCTGAACATGGCAACGTGCTTCATAGGAGCGTGCTCGGTCATGGCACGGGTCACAT
GCGGAACACGCCGAAGCGCGTCTGCTGCGGGGCGGCGTTGAGGCTGGCCGACAGCGCCAG
CGCCAGCACCTGGCGGGTGTCGGCCGGATCGATCACGCCGTCGTCCCACAGGCGCGCGCT
GGCGTAGTACGGGTGGCCCTGCTGTTCGAACTGGTCGCGGATCGGTGCCTTGAAGGCATC
CTCTTCCGCCGCCGGCCACTGGCCGCCCTTGGCTTCAATGCCATCGCGCTTGACCGTGGC
CAGCACACTGGCGGCCTGCTCGCCGCCCATCACGCCGATGCGCGCGTTCGGCCACATCCA
CAGGAAGTTCGGCGAGTACGCACGGCCGCACATGCCGTAGTTGCCGGCACCGAACGAGCC
GCCGATCACCACGGTGAACTTGGGCACCTTGGCACAGGCCACCGCCATCACCAGCTTGGC
GCCGTCCTTGGCGATGCCGCCCTGTTCGTACTTGCGGCCGACCATGAAGCCGGTGATGTT
CTGCAGGAACACCAGCGGGATGTTGCGCTGGGTGCACAGCTCGATGAAGTGCGCGCCCTT
CAGGGCCGACTCGGAGAACAGGATCCCATTGTTGGCGATGATGCCGATCGGGTAGCCGTT
CAGATGGGCGAAACCGGTCACCAGCGTTGCGCCGTAGCGCGGCTTGAACTCGTCGAAGCG
CGAGCCATCCACCAGCCGCGCGATCACTTCGCGAACGTCGTAGGGCTTGCGCGTATCGGC
CGGGATCACGCCATACAGCTCATGGGCCGGCAGCAATGGTGCTTCAGGGGCCCGCACCGC
CATCGCCGGTGCCGGCTTGCGCCAGTTGAGCTGGGCGATGATCGCGCGCACCCGTGCCAG
TGCCTGCAGATCGTTGTCGGCCATGTGGTCGGCCACGCCGGAGATGCGGGTGTGCACGTC
GGCGCCACCCAGTTCCTCGGCCGTGACCACTTCACCGGTGGCCGCCTTCACCAGCGGCGG
GCCGCCGAGGAAGATCGTGCCCTGCTCGCGCACGATCACGGTCTCGTCGCTCATCGCCGG
CACATAGGCGCCACCGGCGGTGCAGCTGCCCATCACGCAGGCGATCTGCGGAATGCCCTG
CGCCGACAGGTTGGCCTGGTTGTAGAAGATGCGGCCGAAATGGTCGCGGTCGGGGAAGAC
TTCGTCCTGCAGCGGCAGGAACGCGCCACCGGAATCGACCAGGTAGATGCACGGCAGGTG
GTTCTGCTCGGCGATCTCCTGCGCGCGCAGGTGCTTCTTCACCGTCATCGGGTAGTAGGT
GCCGCCCTTGACCGTGGCGTCGTTGGCCACGATCACGCATTCCACGCCGCTCACCCGGCC
GATGCCGGCCACCACGCCCGCGGCGGGCACGGCGTCTTCATACATGCCGTGCGCGGCCAA
CGGCGCGATTTCCAGGAAGGCGCTGCCGGGGTCGAGCAGGGCGTCGATGCGGTCGCGCAC
CAGCAGCTTGCCGCGCGCGGTGTGCTTGGCGCGTGCCGCCTCACTGCCACCCAGCGCGGT
GCGCGCGAGGGTGGCATGCAGGTCGTCGACCACGGCCTGCATGGCCGCGCGGTTGCTTTC
AAACGTTTCGCTGCCCGGTTGCAGCTGGCTGTTCAGGACGGTCATCGCGGCGGCCTTACA
GGGTGCGCTGGAACAGTTCGCGGCCGATCAGCATGCGGCGGATCTCCGAGGTGCCGGCGC
CGATTTCATACAGCTTGGCGTCGCGCCACAAGCGGCCGGTCGGGTATTCGTTGATGTAGC
CGTTGCCGCCGAGGATCTGGATCGCCTGGCCGGTCAGCCAGGTGGCCTTCTCGGCGGCGT
ACAGGATCGCACCGGCGGCGTCCTGGCGGGTGGTGCGGCCCTGGTCGCAGGCGCGCGCCA
CGGCATAGACATACGCGCGGCAGGCACCCAGGCCCACGTACATGTCGGCGATCTTGGCCT
GGATCAGCTGGAAGCTGCCGATCGGTTCGCCGAACTGGTGGCGCTCGTGCACATAGGGCA
TGACCACGTCCATGGCCGCGGCCATCAGGCCCAGCGGGCCACCGGACAGCACCACGCGCT
CGTAGTCCAGGCCGGACATCAGTACGCGCACGCCACCGCCGACCTGGCCCAGCACGTTCT
CTTCGGGAATCTCGCAGTCCTGGAACACCAGCTCGCAGGTGGGCGAGGAGCGCATGCCGA
GCTTGTCCAGCTTCTGCGCGGTGGAGAAGCCCTTCATGCCCTTCTCAACCAGGAACGCGG
TGATGCCCTTGGCACCGGCCTCCATGTCGGTCTTGGCGTAGACCACCAGCACGTCGGCAT
CCGGGCCGTTGGTGATCCACATCTTGTTGCCGTTGAGCACGTAGCGGTCGCCGCGCTTGT
CGGCGCGCAGCTTCATCGACACCACATCCGAACCGGCACCCGGTTCGCTCATCGCCAGCG
CGCCGACCAGGCTGCCGTTGCACAGGCCGGGCAGGAAGCGCTGCTTCTGTTCTTCGTTGC
CGTTCTTGCGCAGCTGGTTCACGCACAGGTTGGAGTGCGCGCCATAGGACAGGCCGATGC
CGCCGGAGGCGCGCGAGATTTCTTCCATCGCCACCACGTGGGCCAGGTAGCCCATGCCGG
TACCACCGTATTCTTCTTCCACGGTGAGGCCGAGCAGGCCCTGTTCGCCCAGCTTCGGCC
ACAGGGCCAGCGGGAACTGGTTGCTGGCATCAGCCTCGGCGGCCAGCGGTGCGACCTCGG
CGGCGGCAAAATGGGCCACGCTCTGGCGCAGCAGGTCGATGTCTTCGCCAAGATCGAAGT
TCAGGGATGGCACGTGCATTGTGGTGGCTCCACGGCGGGATGGCAGGGAATGGACGCACC
CGGCGGGGGAGCGGGCGGCGGTCGGCAGGACCGCCACCCGCACGGGCGATGGCCCCAGCG
TAGCGGGGTTCGGATAAGAAGTGAATACGAATTCAAAAATTGAAACTAGAATCAGAACAT
GGCCTATAAACGCTCTGCATTGATGGAAGAACGCCTGGCGGGCGCCCGTGAACGGATCCT
GCTGGCCACCCGCGAGCTGGTCGCCACCGGCGGCTGGCGCAACGCCCCGGTGACCGCCGT
GGCGACCCAGGCGGGGGTGTCCACCGGCCTGATCTATCGCCACTTCCCGTCCAAGGCCGA
GCTGTTCGTGGAGGTGCTCAACGCCGCGGTGGCCCACGAGGTCGCGATCATGGAGCGCAT
CGCCAGCGGTCCGGAGGTGGCCAGCGAGCGCCTGCGGCTGGCAATCACCGCCTTCGTCCG
CCGCGCCCTGGCCGGGCCGGGGCTGGCGCACGCCTTCATCGTCGAACCGGTCGATCCGGA
CGTGGAGGCCGAGCGCATGCGCGGACGTCGCGCGTTCGGCGACGTGTTCCTGCGGCTGGT
GGAGGAAGGCGTGGCCGCCGGTGAGCTGCCGGCGCAGGACGCGCATGTGGCCGCCGCGTG
CCTGGTCGGCGCCTTCACCGAAGCGATGGTCGGTCCGACCGCGCCCAGCCGCGAAGCGCA
CCGCGACGAAGACGCGCTGGTGGATGCGATCTGCAGCTTCTGCCTGCGCGCGATCGGTGC
CCCGGTAATCCGGTAGCGCCGGCCGCTGGCCGGCTTCTGTTGCTGGGGTCAGATCCCTTT
TGCGCCGCAAAAGGGATCTGACCCCATCCCCGACCCCAGCCCCCGGCATGTTGCGCCGCA
CCAGCAGTGACGCCTGTTGTCGCACGCAAGGCGCGTTCTATACTCGGTCCATCACGCAGT
CGCTCAGCCGTGGTCCAACGACTATCAGCCAGGGGTAACGAAGAGTGCGGAATTACGATC
TGGAGTTCCTGAAACGCTTCTCCATGGTGATCGCGCTGCTGGCGACCATCACCCTCGGCC
TCATCCTCCTTGCCGCCTACATCCACACCCGGATTCCGCCCGAGGTGTCGCCCACTGCGG
CCAAGCGCACCGAACAGCGCATTTCGCCCACCGGCGCGGTCTATGCCGGCAGCACCGGCG
CCGCCGCGCAGGCCGCGGCCAAGGCCGCCGCGCTGGCCAAGGCGGCGTCGCAGGTGGCCT
ACGGCGGCACCAAGGATGGCAAGGTGATCTTCGACAACCTGTGCACCGCCTGCCACACCA
ATGGCGTGGGCATGGCGCCGACGCTGGACCATTCGCATTGGGACAAGCGCATCGCGCAGG
GCAAGGACACCCTCTACAAGCACGCCATCGAGGGCTATACCGGCCCCGACGGCGGGATCA
TGCCGCCCAAGGGCGGCAACCCGGCGCTGACCGAAGAACAGATCCACGCTACCGTGGACT
GGATGCTGGGCAACCTGAAGTAACCGCCGCAACGCGCCGCTTCCTGTAGAGCCGAGCCCG
CGCTCGGCTGCTCTCCGCGCGGTGTGGCCAGGTACAGCCGAGCATGGGCTCGGCTCTACG
ATCCCCCGGCTTTGCCCACCGAGGCCTGATCGCTCATATGCCCCCGCTGCGCAGGCGGGG
TTTCGCATTTCAGGGTTAGTCTGTGCGCCTCTTCCATGGAGTCGCCCGTTGATGCGCCGC
CGTTCCCTCGCCCTTGCCCTGTCCCTGCTGCTGCCGGCCGGCGCCTTTGCCCAGGCCCAG
CCGCAGGCCACGCCGGTCGCGCCGCCCTCCGTCGCGCGCGGCAGCGCCACTGTGGTGCTG
ACCGCTGCGCCGGCCGACTGGCGCGCGCTGGATGGGCAGCGCGTGCGCATCGCCGCGCCG
CTTACCCTGGCCGGTACCGATGGCCTGCAGCACTTCGGCCAGCTCACGGTGGCGTTCGAT
GGCCGCCTCTGGCAGCCGACCGAAGTGGCCGCGCCGGGCACTGCGGGCTATGAGCAGGTG
ATGGCCGACAACCAGCGCCGCCGCCTGGTGCTGGAGGATGGCAGCGATGCCCGCGACCCC
GCCAGCGTGCCCTACCTGCCGGGCAACCCGGTGCTGCGCACCGGCATGCAACTGCGCAAT
GTGGAGGGCATCGTGCGCGTGGACGCGCAGGGCCATCCGCGCCTGCAGGTCGAAGGCGCG
CTGAAGCTGCCGGAACTGAAGCGCCCGGCAGTACCCACGGTGCCGGGAAGCCTGCACGTG
GCCGCCTTCAACCTGGAGAATTTCTTCAATGGTGACGGCCAGGGCGGTGGCTTCCCGACG
CTGCGCGGCGCGCGCACGCTGGACGAGCACAAGGCGCAGCTCGCCAAGCTGGTCACCACG
GTCAATGCGCTGGGCGCCGATGTCGCTGCGCTGATGGAACTGGAGAACGACGGCTACGGC
CCGCAGTCGGCCATCGCCGAACTGGTCGATGCGCTCAACCGCGACCGCGGCGCGCAGGGC
GACTGGCGCTTCGTCGACGCCGGCAACGGCCCCGGCGACAACCCGATCCGGGTCGGGATC
ATCTACCGAAGCACGCGCCTGCAGCCGGTCGGCAAGCCGGCCACGCTGACCGGCGGCCCG
TTCGTCGAGCACAGCCGCGTACCGTTGGCGCAGGCCTTCCAGGGCAAGCAGGGGGCGCCG
TTCGTGGTGGTTGCCAACCATTTCAAATCGAAGGGTTGCCGTGACGCGGCCGGTGCCGAC
GCCGATCGCAACGACAATCAGGGCTGCTGGAACGCCACCCGTGTGACGTCGGCGCAGCAG
CTGCACGCCTGGCTGCAGACCGATCCGACCGGTACCGGCGCCAGGGACGCGGTGCTGCTG
GGTGACTTCAATGCCTACGCGATGGAAGACCCGATCCGCGCCCTGCATGACCTGGGCTGG
CAGGACGCGTTCAAGGTTGCCAAGGTCGAGCATCCCTACAGCTACGTCTACAACGGCTAC
ACCGGCCGCCTCGACCACGCGCTGCTGAACCCGGGCATGGCCAGGCGCCTGCGCGGTGCC
GCCGAATGGCACAGCAACGCCGACGAGCAGGACGCCAGCGGCTACCAGGGCCGCAACGTG
CAGGGCCCGTGGCGCAGCTCCGACCACGACCCGCTGCTGCTGGGCTTCGACAAGTAACGC
GCCAGGCCGGGGTCGGATCCCATTCCCACGGAATGGGCTCTGACTCAAGGCATCGCGGGG
TCTGAGGCGTAGGGGTCAGAGCCCATTCCGTGGGAATGGGATCCGACCCCGGGTATCGCT
CACCCCCAGGCGATCATCCCGATCGCCAGCACCGCCAGCGCCAGTCCCGCGCGGTTCCAC
TTCGTGGTGGCCTCGCCGAAGACGAACATGCCTACCAGCGCGCCCAGCACCACCACGCCG
ATGTTCATGCCGGCGAACACGGTGGCCGGGCTCTCTGGCATCGCCTGGTGCGCATGCACA
TAGAACAGGATGTTGCCGCCATTGAGCAGGCCCAGCAGTGCACCCGCGCCGAGGTTGCGC
CAGGCCAGTCGGCTGCGGCCACTGACATGCCGCCACAGCTGCATTGCCAGCATCAGCACG
AAGGCGACGCTGAAACTGGCCAGCACCGCCGCCATCGACGGCGTGCCGGACAGCGCCACC
TGCTTGAGCAGCACGTCCACCACTGCGAATCCGGCCCATACGCCCAGCAGCCAGCCCCAG
CCGCCGGGTGAGGACGCCACCGCCGGGCCGCGCGGGCGCAGGCTGATGGCCACCATCGCC
AGCAGGCCCAAGCCCAGGCCGGCCAGTTTCCAGGGCGTTGCGGTCTGGCCGAAGCACAGG
AAGGCGGCGGCCAGGGAAAGCAGCAACGACAGCCGCTGCGCCACGTCGCTGCGGACGATG
CCGGCCACCGCCACCGCGCGGCCCAGTACCAGGAAGATCGAGGGCAGCACCACCGCCAGC
GCCAGCAGTGACAGCCACGGCGCATGCGGCGCGCGCAGCGCATCCAGCGGTGGCTGCAGC
ACCACGGCGGTGAGCGTTGCCGCCACCAGATAGTTCCAGGTGACCATCTGCGCAACATCC
AGCTGGCGGCGTGCGGCCACCTTCAACAACACCGAAACCAGCACACTGCAGATCACGGCC
AGTGACAGATAGAGCATGGGGCGGGCACAGGGCAGGGGCGGGGGACGGTATCATGGTGCC
ATGCACAAGCCCTTGTTCCCCGTCGCCCCCGGCGAAACCGCCTGCCTCGAACTGGACGGC
CCGGCCGGCCCGCTGGAAGTGGTCGTCGACCTGCCCAAGGCCGATGTGCCGGTGCAGCCG
ATCGTGGCCATCGTCTGCCATCCGCTGTCCACCGAAGGTGGCACCCTGCACAACAAGGTG
GTCACCATGACCGCCTCCACCCTGCGCGAGCTGGGCATCGCCACGGTGCGCTTCAACTTC
CGCAGCGTGGGTGGTTCGGCTGGCACCTTCGATGGCGGCGTGGGCGAGCAGGATGACCTG
AAAGCCGTCGCGGCCTGGGTGCGCAGCCAGCGCCCGGACGACCGCCTGTGGCTGGCCGGT
TTCAGCTTCGGCGCGTTCGTGTCGCTGAAGGCCGCCGCCACGCTGCAGCCGGAAGCGCTG
ATCTCGATCGCGCCGCCGGCCGGTCGCTGGGATTTCGACGGCATCGCGCCGCCGGCGCGC
TGGCTGGTGATCCAGGGCGAGCAGGACGAGATCGTCGACCCGCAGGCCGTCTACCAGTGG
CTGGACACGCTGGACGCCCCGCATGAGCTGGTACGCATGCCCGAGACCAGCCACTTCTTC
CACCGCAAGCTGATCGACCTGCGCGGCGCGCTGACCCACGGCGTCAAGCACTGGCTGGGC
GCGGCGGCATGAGTGCACCCGAGCTGACCCCGTCGCAGCGGTATGCGGAAGGGGTTGCCC
GTGGCGACTGGCAGAACGATCCGGCCCAGCATGCGGCGCTGGCCGAGCTGGACCGCATCC
ACCTGGGCCTGCTGGACAGTGCAGAGGATGGCTGGCTGGACCGCCTGTCTTCGTTCTGGA
AGAAGCCCGAGCCGATCAAGGGCCTGTACTTCTGGGGCGGCGTCGGCCGTGGCAAGACCT
TTCTGGTCGACCTGTTCTACGACGGGCTGCCGATCAAGCAGAAGTACCGCACCCATTTCC
ACCGCTTCATGCGCAGCGTCCATGAGCGCCTGCGCGAGCACCAGGGCCAGAGCGACCCGC
TGGCGAAGATCGCCCAGGAATGGCGCAGCAACCTGCGCGTGCTGGTGCTGGACGAGTTCT
TCGTCACCGACATCGGCGATGCGATGCTGCTGGCGCGGCTGCTCGAGCGCCTGTTCGCCG
AGGGCGTGACCCTGGTCACCACCTCCAACACCGCAGTGGAGAACCTGTACCTCAACGGCC
TGCAGCGCGAGAGCTTCCTGCCGGCCATCGGCCTGCTGCAGCGCTTCTGCGTGGAGCTGT
ACGCCGAAGGTACCGAGGATTACCGGATGCGCGCGCTGACCCGCTCGCCGGTATACCGCG
CACCGCTGGCGGCCGACAGCGATCAGTGGCTGGCCACGCGCTGGAACGAGTTGAGTGGCG
GCCAGCCGGCCAAGGCCGGCAACATCGAGATCGAGGGCCGCAAGATTCCGGTACGCGGCC
GTGGCAAGAGCATTGCCTGGTTCGATTTCGCCGCGCTGTGCGAAGGCCCGCGCGGGCCCT
CGGATTACATCGAGATCGCGCACGAGTTCAACACGGTGCTGCTGGGCGGCATTCCCGCCT
TCGACCGCTTGAATGAGGATGCCGCGCGCCGCTTCGTCAACCTGATCGACGAGCTGTACG
ACCGCCACGTCAACCTGGTCTGCACCGCCAGCACTTCGCCGATCGAGCTGTACACCGGCC
AGCGCCTGCAGGGCGCGTTCGAACGCACCGCCTCGCGCCTGATCGAGATGCAGAGCGCCG
AGTACCTGGGTACCCCGCACCGGGCGTGAGGGCGGTTTACTGTAGAGCCGAGCCCACGCT
CGGCTGCTTCTGGATGATGTGCCGAAAGGGAGCCGAGCATGGGCTCGGCTCTACAGCAGC
GCCGCGCAGCTATCGGGAAGGCGCCACCGCATTCCCACGCGGCCGCTCATCCGGCCCGGC
CGACACCTGCAGGCCCGAGCCATCGCCGTGCTCCACCCGAACGCTCTCGCTACGCTCCAG
CAGCCGCAGCGGTTGGCCTTGGTAGCGCACTTCCAGCGCGTCATGAGTGTCGGCCAGCGA
CTGCACCAGCGGGCACAGCGACTGTGCTTGGGCCTCGATGCGTTCGGCGCGGCCTTCCAG
CTGCTGTTCCATCTGCGCGTCCAGACGGTCGGCGCGTGCCTCCATCGCATCGCTGCGTCC
GGTGAAGATCTGCCACAGCATGCTGCGGGCGATGGAGGCGGACAGCGACTCGGCCATGTC
CTGCACCTTGGCCTCGAAGCCTGGCCCGAACACAGCCTGTTCCCAGTAGCCCTTGCCCAG
CGTGCCGCCGATCCAGTCATCGGCCTGCCGGCGCAGGCGCCGGACCTTGCGGCTGTTGGC
GGTACCGGTGAGGCTTTCATAGACCCCGTCGAGCACGTCGAAGCTCAGTCCGCTCACTTC
ATGGGCCAGCGCCGTGGCGGCCGGCATCAGCTGCCGTGCCCCGGCCTCCATCTGCCGAAG
GCGGGCCGCGTCGGCCTCGCTGACCGGCACGACCGTGTCGTCCAGGCTCAGCACGCCATC
GTGGAACACCACCTCGTGCGGTGCCTGCGGGCCATGCCGCAGCCAGATGCCACCGCTGTC
CACCAGCACGTCATAGTCGGTGTGGATACCGCACTGGTCCGCGCGCAGCTTCGGGGTGTC
AGCGGCAATTGCAGGTACGGTGACCACAGCAGCCAGCAGGGCCAAGGCGGGTGCTGACAG
GCGCATGGTGGAATCCTTTCCGGTCATTGCAGGACCCCAGCATCCCGCTTTCGGCAGGCG
CCGTCACCCGCCGAAAGTCACTGCGCGATGGCGATTCGTCCGGCCATACCGGCTTTCCCA
CCGGCTGCCCACCACCTATCCACAGGGTTGTCCCTAGCCAGTTTCATCACTGTCATGTGA
AGCTGTCATTGTTCCGTTTTCGCGGTGCGTTGTGCCACCGCAATGACGCCTTTCGGACTT
GACTGCGCAGCCCGTTCCGGCAGGTCTGAAGCGTCTGATCAGGGCGCCGATGGCACGATC
CTTGCGGCGCAAGGGATTGCCGAATTTCACTACATTTGGCGTTGACGGACCCCATTACCC
CCACTATCTTGTGGCCGTCGGTCGCAGCAACCCCCATTCCAGGGGTCGCCCCGGGGTACC
CATCCGCGATCGTCAACGGCAGTGGCAGGCGCAGGGTCTCATCCCCTGCGACGCCGTCCT
GCCATCCTGGGCTGTCATGTCCCGGGCCGCGTCACCCGATGCATCGAGCACCCCCAAATC
ACGCCAAGAGGACACACGCCGTGAGCACCGAATCCAGCGCCACCATCGAGAAGGAAAGCG
AATTCCTGTTGACGTCGCCGCCGACGGCCAACGCGATGAGTGTGACCAAGCGCAATGGGA
CCACCGAACTGGTGGACCTGAACAAGATCGTGCGTGCGGTGCAGCGTTCCTCCGAAGGCC
TGCACGCCGTGGATCCGATGCGCGTGGCCACCCGCACCATTTCCGGCCTGTACAACGGTG
CCACCACCCGCGAGCTGGACGAACTGTCCATCCGCACCGCCGCCCTGCTGATCGGTGAAG
AGCCCGAGTACGGCCGCCTCGCCGCGCGCCTGCTGGCCAACTACATCGCCAAGGAAGTCT
CGGGCCAGGAAATCTACGCCTTCTCGCAGTCGGTCAGCCGTGGCCATGAAGTCGGCCTGA
TCAACGACCGCCTGCTGAACTTCGTGCAGACCAACGCACGCAAGCTCAACGATGCCATCG
ACATCTCGCTGGACCTGAACTTCGATTACTTCGGCCTGCGTACCCTGTACGACCGTTACC
TGCTGCGCCACCCGCACACCCGCAAGGTGATCGAGACCCCGCAGCAGTTCTTCCTGCGCA
TCGCCAGCGCGCTGAGCGAGGACGTGTCCGAGACCCTGGCGCTGTACAAGCGCATGGGCA
ACCTGGACTACCTGCCGTCCAGCCCGACCCTGTTCAATTCCGGCACCACCCACGAGCAGC
TGTCCTCGTGCTTCCTGCTGGACTCGCCGCAGGACTCGCTGGAATCGATCTATTCCAAGT
ACGGCGACATCGCCCAGCTGTCGAAGTTCTCCGGCGGCATCGGCGTCAGCTACACCCGCG
TGCGTTCGCGTGGTTCGCTGATCAAGTCGACCAATGGCCATTCCAACGGCATTGTGCCGT
GGCTGAAGACCATGGATTCGTCGGTGGCCGCAGTGAACCAGGGCGGCAAGCGCAAGGGCG
CGGCCTGCGTGTACCTGGAAACCTGGCACGCCGACATCGAGGACTTCCTCGAGCTGCGCG
ACAACACCGGTGACGAAGCCCGTCGTGCGCACAACCTGAACCTGGCCAACTGGGTGCCGG
ACCTGTTCATGAAGCGCGTCGAAGCCGACCAGGAATGGTCGCTGTTCGATCCGCGCGTCG
TGCCGGAGTTCACCGACCTGTTCGGCGAAGCCTTCGAGCAGGCCTACCTGCAGGCCGAAG
CCCAGGGCAAGGCCAACCGCACCATCTCCGCGCGCAAGCTGTATGCCCGCATGATGCGTA
CCCTGGCCGAGACCGGCAACGGCTGGATGACCTTCAAGGACAAGTGCAACCGCGCCAGCA
ACCAGACCCTGCGTCCGGGCAACGTGATCCACCTGTCCAACCTGTGCACCGAAATCCTGG
AAGTCACTTCCAACGATGAAACCGCCGTGTGCAACCTGGGTTCGATCAACCTGGGCAACC
ACTTCGACGAGCACAACGAGTTCGACTTCGAGAAGCTGGCCGAGACCGTTCGCCTGGCCG
TGCGCCAGCTCGACCGCGTCATCGACCTGAACTTCTACCCGATCGAAACCGCCCGCCGCG
CCAACCTGCGCTGGCGTCCGGTCGGCCTGGGCTGCATGGGCCTGCAGGACGTGTTCTTCC
GCAAGCGCCTGCCGTTCGACAGCGCCGAAGCCCGCGCCCTGTCGAAGAAGATTGCCGAAG
CGATCTATTTCCACGCGCTGGAAACCTCCTGCGAGCTGGCCCAGGAACGTGGCAAGCACC
CGTCGTTCAACGACACCCGTGCCGCCGGTGGCGAACTGCAGTTCGACGCCTGGAACGTGG
TGCCGGAAGACACCGCGCGCTGGGATGCCCTGCGCGCCCGCATCAAGGAACACGGCCTGC
GCAACTCGCTGATGATCGCGATCGCCCCGACCGCGACCATCGCCTCGATCGCCGGCTGCT
ACGAGTGCGTCGAGCCGCAGGTGTCCAACCTGTTCAAGCGCGAGACCCTGTCCGGTGACT
TCCTGCAGGTCAACCGTTACCTGGTGAACGAGCTGAAGAAGCTGGGCCTGTGGACGCCGG
AAATGCGCGATGCCATCAAGCTGGCCGAAGGCTCCATCGCGGGTCTGCCACAGATCCCGG
AAACGCTGCGCGAGGTCTATCGCACCGCGTGGGAACTGCCGATGCGTTCGCTGATCGACA
TGGCCGCCGAACGTGGCGCCTTCATCGACCAGTCGGCCTCGCTCAACCTGTTCATGGAAA
GCCCGAACATCGGCGCGATGTCCTCCATGTACATGTACGCCTGGAAGCAGGGCATCAAGA
CCACCTACTACCTGCGTTCGCGCCCGGCCACCAAGATCGCCAAGACCACGGTCAGCGCTG
CGGCCCCGGCCAAGGTGTTCAGCCCGGACGAAGCCATCGCCTGCTCGCTGGAAAACCCGG
AAGCCTGCGAGGCCTGCCAGTAAGACACCGCGCGGTGGGTGCCGACCGTTGGTCGGCACT
CGAACACCTCGCACCTGTAGAGCCGAGCCATGCTCGGCTGCGGAAAAACACCCACGGTAG
CGCCGGGCCACGCCCGGCGGCTCACCCAGGAATTCAAGGAAACACCCATGGCCGACAAGC
CCAAGCAGATGCTGCTCGATCCCGGTTTTGAACTGACCCTGCGCCCGATGCGCTACCCGC
AGTTCTATGACATGTACCGGAATGCGATCAAGAACACCTGGACGGTGGAAGAGATCAACT
TCCAGATCGACATCACCGACCTGCACAGCAAGATGTCGCCGGGTGAGCGCCACCTGATCC
ACCGCCTGGTCGCGTTCTTCGCCACCGGCGATTCGATCGTGTCCAACAACCTGGTGCTGA
ACCTGTACCAGCACTTGAATGCGCCCGAAGCGCGCATGTACCTGTCGCGCCAGCTGTATG
AGGAAGCACTGCACGTGCAGTTCTACCTGACCCTGCTGGACAACTACCTGCCGGATCCGG
AAGAGCGCGCCAAGGCGTTCTCGGCGGTGGAGAACATCGACTCGATCAAGAAGAAGGCCG
ATTTCTGCTTCAAGTGGATCGACTCGATCCAGGACCTGACCCGCATCGAGACCCGCGAAC
AGCGCCGCCAGTTCCTGCTCAACCAGATCTGCTTTGCCGCCTGCATCGAAGGCCTGTTCT
TCTTCGCTGCGTTCGCCTACGTGTACTACTTCCGTTCGCGCGGCCTGCTGCCGGGCCTGG
CCTCGGGCACCAACTGGGTGTTCCGCGACGAGAGCGCGCACATGGAGTTTGCGTTCGAGT
CGGTGCGCGTGGTGCGTGAGGAAGAGCCGGACCTGTTCGACGACGAGATGAAGCAGCAGG
TCTACGACATGCTGGCCGAAGCCATCGAATGCGAAGTGCAGTTCGCCGAGGACGTGCTGT
CCGGTGGCGTGGCCGGCATCTCGACCCGCGACATGCGCCAGTACCTGCAGCACTGCGCCG
ACCAGCACTTCGCCAAGCTGGGCATGGAAAAGAAGTACAACGTGCGCAACCCGCTGCCGT
TCATGGAACTGCAGGACGTGCAGGAGCTGACCAACTTCTTCGAACGCCGCGTCTCGGCCT
ACCAGGTCGGCGTTCAGGGCGAAGTCGCCTTCGACATGAACTTCTGATCGAACCGGCCAG
GCCTGTCGCAACGAAGAACCCCGGCCAATGCCGGGGTTTCTTGTTTCCGTAGCGTCGAGC
CATGCTCGACTGCTGTTCGCAAGAAAGTCGAGCATGGCTCGACTCTACAATCAGCGCCGC
CCTTCCACCGCCATGCGCACCGCCAGCCCGGCCAGCACCGTGCCCATCAGCCAGCGCTGC
ACCATCTGCCAGGTGGGGCGCGCGGCCAGGAAGCCGGCGATGCTGCCGGCGGTCAGCGCG
ATCATGCCGTTCACGCTGACGCTGACCAGGATCTGGGTGGAGCCCAGCACGATCGACTGC
ATCAGCACGCTGCCTTCGCCGTCCGGGTGCAGGAACTGCGGCAGCAGCGACAGGTACATC
ACCGCCACCTTCGGGTTCAGCAGATTGGTCAGGAAGCCCATCGTGAACAGCTTGCGCGGG
CTGTCCTGCGGCAGGTCGCGCACCGCGAACGGCGAACGGCCGCCGGGCCTGAGCGCCTGC
CAGGCCAGGTACAGCAGGTACAGCGCGCCGCCGATGCGCAGCGCGTCGTAGGCGAACGGC
ACGGTCATCAGCAGGGCGGTGATACCCAGTGCCGCACACAGCATGTAGAACACAAAGCCC
AGCGCCACCCCGCCCAGCGAGATCAGGCCAGCCATCGGCCCCTGGCAGATCGAGCGCGAG
ATGACGTAGATCATGTTCGGCCCGGGCGTGAGCACCATGGCCAGCGAAACCAGCGCAAAG
GCCAGCAGGTCGGAAGTGGCGGGCATGGGCAGTCCTGGCAGTGGGCGTGGCGCAGTGTAA
CGCCTGCCGCAGGCGCGGCCTGCGCAGGCACCGCTGCCGGGTGACCGTTGCACGTGCATG
CCGATGGCCATCACGCCGGTCGCTTAGAATCCGCAGCACCCCACACCGAAGCACCCCCAT
GACCCCGATCCCCGAGACCGTGCCGCCCACCGAAGTGCGCATGGCTGAAATCGTCTTCCC
CAACCACACCAACCACCTGGGCACCCTGTTCGGTGGCCAGGCATTGGCATGGATGGACAA
GGCCGCGTTCCTGGCCGCCGCCCGCTATTCGCGCCGCACCGTGGTGACCGCGCGCAGCGA
CCAGGTCGACTTCAAGCTGCCGATCCGCATCGGCCAGATGGTGGAAACCATCGGCCGCAT
CGTCGAAGTCGGCCGCAGCTCGATGAAGGTCGAGGTGGAACTGGTCGCCGAGGACCTGCA
CAGCGGCGAGCGCAAGCTGTGCACCCGCGGCCACTTCGTGATGATCGCGCTGGACGAGGA
AGGCCACCCGATCGCGGTGCCGCCGCTGCCGGCCGCCTGAGACCAGCGGCTGAACCGGTG
CTTGCGAGGGCGCTGCGGCGCCCCCATCTGGCAGCCATGACCCCGCCACTGACCGACTTC
ATCGACCGCGCCGAGCGCCTGTTCGTGCTGACCGGCGCGGGTTGCAGCACCGCCTCGGGC
ATACCCGATTACCGGGACGCCGACGGCCAGTGGAAACGCACGCCGCCGGTGACCTACCAG
GCCTTCATGGGCGAGGCGACCACCCGCCAGCGTTACTGGGCGCGCAGCCTGCTGGGCTGG
CCGCGCTTCGGCCTGGCCCGGCCCAACGGCAGCCACCAGGCCCTGGCCGCCCTGGAAAGC
CGCGGCAAGCTGCAGGTGCTGTTGACCCAGAACGTGGACGGCCTGCACCAGCGCGCCGGC
AGCCGCAACGTGATCGACCTGCATGGCCGCCTGGATCTGGTGCGCTGCATGGGCTGCGAG
CGCCGCAGTGGCCGCGAGGATTTCCAGCAGCGGCTGCTGGACGCCAATCCCGGCTGGGAC
GCGCTGGAGGCCGGCATCGCCCCCGACGGTGATGCCGACCTGGAGACCGATTTCTCCACA
TTCGTGGTGCCCGATTGCCCGCACTGCGGCGGCGTGCTGAAGCCGGACGTGGTGTTCTTC
GGCGAGAACGTGCCGCGCGAGCGGGTGGCGGCGGTGCACGATCATCTGCAGCAGGCCGAT
GCGGTGCTGGTGGTGGGCTCGTCACTGATGGTCTATTCCGGCTTCCGCTTCGTGCAGGCG
GCGGCGAAGGCAGGGTTGCCGGTGGCGGCGCTGAACCGCGGCCGCACCCGTGCCGACGAC
CTGCTGTTGTTCAAGGATGAGCGGGACTGCGCTGAAGCCTTGTCCGGTTGGGTGGCGGGC
TGAGCCGAGCGTCGGCTCGGCTCTACAAGGGGCTGTCGGCGCTCGGCGGCATGATCGGCT
GCGAAACAGCGATCCATCCAGACGGTTGATCCAGAAGCCGCGCAGCGGTGCAATACGCAC
CCCCTACGTCGTTCATCACCCCCTTGAGCCAGCTGTTTTCGCCGATCTCGTTCGGCCCCC
TGACCCTGTCCAACCGCATCGTCATCGCGCCGATGTGCCAGTACTCCGCCGAAGACGGCC
GCGCCAGCGACTGGCACGCCATGCACCTGGGCAACCTGGCGCAGTCCGGCGCCGGCCTGT
TGATCCTGGAAGCCACCGCGGTCGAGCCGCGCGGCCGCATCAGCTGGGCCGACCTGGGCC
TGTGGGATGACGGCACCGAGGCCGCGCTGGCACAGGTGCTGGCCAGCGTCCGCCGCTGGT
CGCCGATGCCGCTGGGCATCCAGCTGGGCCATGCCGGCCGCAAGGCATCCACCGCCCGTC
CGTGGGACGGGGGTGGCCAGTTGCCGGCCGGCGATGCGCGTGGCTGGGCCACCGTGGCGC
CGTCGCCGCTGCCGTTCCATGCCGCCGATCCGGCACCGCAGGAACTGGACGAAGCCGGCA
TCGCCGAGGTCATCGCCGCCTTCGCTGCCAGTGCGGTGCGCGCCGAGCGCCTGGGCTTCG
AGCTGATCGAGCTGCATGCCGCGCACGGTTACCTGCTGCACCAGTTCCTGTCGCCGCTGA
GCAACCGCCGCACCGATGGCTACGGTGGGTCGCTGCCGAACCGCCTGCGCCTGCTGGTGG
AAGTGTTCGACGCGGTACGCGCGGCGGTGTCCGACAAGGTCGCCGTGGGCGTGCGCATTT
CCGCCAGCGACTGGGTCGAGGGCGGCTGGGATCTGGTGCAGAGCGAAGCGCTGGCCCAGG
TGCTGGACGCGCGCGGCTGCAATTTCCTGCATGTCTCCAGTGGCGGCCTAGACGAGCGCC
AGAAGATCACCGTCGGTCCGGGCTACCAGGTGCCGTTCGCGGCGGCGATCAAGGCCAAGG
TGCGCATGCCGGTGATCGCCGTGGGCATGATCACCGAACCGGAGCAGGCCGAATCGATCC
TGCGCCATCGCCACGCCGATGCCGTGGCCCTGGCGCGCGGCATCCTCTACGACCCGCGCT
GGCCGTGGCATGCCGCCGCCGCATTGCGCGACAGCGTGGAACCGGCGCCGCAGTACCTGC
GCTGCGAGCCGCGCGATGCGCGCGGCGTGTTCAAGGCGCGCTGAGGGTCACACCCGCCAG
GCCGGCGCCATGCCGGCCTGCAGGTGCTCGAACAGCGCGCGGATCTTGGCGGTGAAGTCG
CGGCGATCGCTGACGCAGAAATAGACCTCCATCGGCTCCGGACGCCACGTGCTGTCGGCG
CCGAACACGGCCTGCAGGCGTCCATCGCGCAGGTAGGGCTCGGCCACGAACGCAGCCAAT
CGCGTGATGCCGGCACCGGCCGCCGCCAGCGACGCCAGCGCATCGATGTCATCGCAGACC
ATGCTCGGCGGTAGCACGGCGTCCACACGCTGGCCGTCCTTCAGCAGGCCCCAGCGCAAC
GGCCGGCCATCGGTGGGGAAGCGGTGCAGCAGCCCGCGATGGCTGCCCAGATCCGATGGT
TCCTGCGGGGTGCCATGGGCCTTCAGGTAGGCCGGCGAGGCGCAGAACACGAACGGTACG
CGTGCCAGCTGCCGTGCGACCACGCCGTCTTCCAGCTGCGCGCCGATGCGGATGCTGGCA
TCCACCGCCTCTGGACCATGCTGCACGGCGCGGTCGGTCAGCCGCAGTTCCAGCTGCAGC
TGCGGGTAGCGTTGCTGCAGTGACGGCAGCAACGGGGCCAGCACGTGGCGGCCGAACGCG
CTGCTGCTGGCGATGCGCAGCGGCCCGGCCGGTTCGATATCACCGGAGGTGACCATCGTC
TGCGCGCGCGCCAGGTCGGCCTCGATGTGGCGGACCTGCGCCAGGTACAGCGCGCCGGCC
TCGCTGAGCGCCAGCTGGCGCGTACTCCGGTTCAGCAGCCGTACGCCCAGATGCGCTTCC
AGCCGGTTGATGTTCTGGCCGACTGCGGTGGCGCTGATGCCAAGGATGCGGGCCGCGGCG
GCAATGCTGCCGGTCTCTGCGGTGCGGGTGAAGCTGCGGATCAGTTGCAACAGGTTCATG
ACCGACCAGCTTGCCACGGTGATGGCCAAGTATCGCTTGGGACTGAACCAAGCGGTTCGG
TTGCATCGGTGATCATCCGGCTGCTGGGCAGGAAGCTGCCCTACACTGTGGCGATGCGCC
CCGATTCCATCCTCACCCTGTCCTGCCCCGACCGTACCGGCATCGTCTATCGCGTGTCCG
GCCTGCTGTTCGACCACGGCTGCAACATCCTCGACGCCCAGCAGTTCGGCGATGAGGAAA
GCGGCCGCTTCTTCCTGCGCGTGCATTTCGACCGTGACGCCGGCCTACCGCTAGAGACCG
TGCACGCCGCGATGGCCACGCTTGCCGAAGGCTTCGGCATGGACTGGCAGCTGCATGATG
GCCGCCGCCGGGCACGCCTGCTGGTGCTGGTCAGCAAGCAGGGGCACTGCCTCAACGACC
TGCTGTTCCGCGCCCACAGCGGCCAGCTGAAGGTCGACATTGCCGCGGTGGCCTCCAACC
ACGCCGACTTCGCGCCATTGGCCGCGTCCTACCAGGTACCGTTCCACCACCTGCCGGTGA
CCGCCGATACGCGTGCGGTGCAGGAGCAGCAGATCATCGACCTGGTCGAGCGCGAGCGCA
TCGACCTGGTGGTGCTGGCACGCTACATGCAGATCCTGTCACCCGCGCTGTGCCGCGCGC
TGGCCGGGCGTGCGATCAACATCCACCACAGCTTCCTGCCCAGCTTCAAGGGCGCGCAGC
CGTACCACCAGGCACACGCGCGCGGGGTCAAGATCATCGGCGCCACCGCGCACTACGTCA
CCGAGGATCTGGACGAAGGACCGATCATCGAACAGGACGTGGCCCGCGTGGATCACGCCA
TGGCGCCGCGCGAGCTGGTGCGGCTGGGCAGCGATACCGAATCGCTGGTGCTGGCACGCG
CCGTGCGCCGCCATGTGGAGCACCGCATCCTGCTCAACGGGCATCGCACGGTGGTGTTCC
GGTAACGTGCTGCCCCTTCCAGGTCCGCCGGGCATGGCCCGGCGCTACCAAGGGTGCTAT
CCGGTAGTGCCGGCCGCTGGCCGGCAACTGCATGGATCCCGAGGTTGCCGGCCAGCGGCC
GGCACTACCGTTGTGGGTCAGGCGGTCGCGATTCCCGCCTTGCCCAGCGCATCGCGCACC
ATCGCGTCGTTGGCTTCGGTCACCGGTCGGGTCAGGTCCCACAGGAACTTCACCCGGAAG
CCGGACTTCACCGCATCCTGCGCGCTCCACAGCACGCAGTAGTCGCGGGCCAGGCCGCAC
ACGTGCACTTCGCGGATGCGGCGCTCGTGCAGCCAGCCGGCCAGGCCGGTGGCCGGGCGC
TCGCCATCGGGGCCATGGTTCTCGCGGAAGGCGCTGTACGAATCCACCTGTTGGCGCGTG
CCCTTGCGCAGGATCAGGTCGGCCACGGTCCAGTCCACGCCCGGGTGCAGCGCGGCACCG
GCGCTGCCCTGCACGCAGTGGTCCGGCCACAGGGTCTGCGGCTGCGCGTGCAGCAGGATG
GTCTCGAACGGGCGTTGGCCGGGGTGCTGGCTGGCGAACGAGGCATGGTCGGCCGGGTGC
CAGTCCTGTGTTGCCACCACGGTGCGGTAGCGGCGCTGCGCCAGCAGATCGGCGATCGGT
GCCACCAGCGCATCGCCCTGGTCGCAGGCCAAGGCGCCACCGGGCATGAAGTCCGGCTGC
AGGTCGATCACCAGCAGGGCGACATCGGCGGGCAGGGCGGTCATGGCAGTTCCGCTACAA
CAGAAGGGGCGACCAGCGTGGCCGCCCCATGCCTGCACGTCAATCGTCCTGTGGCGTCCC
AGCGTCCCGCCCGTAGTACAGCAGGCCGATCCTGATCCGCTCGCGGCCATTCTCGCGGCG
ATGGCGGTTGGCATCGCGCAGCGAGTACACGCAGCCGCAGTATTCCTGCTGGTAGAACTG
CTCGCGCTTGCTGATCTCGATCATGCGGCTGGCGCCGCCGCCCTTGCGCCAGTTGTAGTC
CCAGTACTGCAGGCCTTCATAGCGCGACGCCGCACGGATCCCGCAGTCGTTGATCTGCGC
CATGTTCTTCCAGCGCGAGATGCCCAGCGACGAACTGATGGTGTCGTAGCCGTGCTCGTG
CGCATACAGCGCGGTGCGCTCGAAACGCATGTCGAAGCACATCGTGCAGCGGATGCCGCG
TTCAGGCTCGTTTTCCATGCCGCGTGCACGGCTGAACCAGTTGTCGGTGTCGTAGTCGCA
GTCGATGAAGGGAATGCCGTGCTGCTCGGCGAAGCGGATGTTCTCCTGCTTGCGCAGCTC
GTACTCCTTCACCGGGTGGATGTTGGGGTTGTAGAAGAAGATCGCGTAGTCGATCCCGGA
GGCGGTGATCGCCTCCATCACTTCGCCGGAACAGGGCGCGCAGCACGAATGCAGCAGCAG
GCGCTTGCCGTCGGCGGGCAGGGTCAGGGTGGGGCGTTGGAGCTCGGTCATCGTCAGGTA
CCGCATGGACCGCCGGCAACGGCGGTGGCCCATGCATCAGCGCGTGGGTGAACGGGTCTG
GCCGGATACCGTGAACAGGACGCGCGCGGCCACACCGCCTGCACGCGCAGGACGACGACG
GCCCCGGCAACCTCCCCGCGGAGATTCCAGGTCGAGTCAGGGGACGGTCGTGTCCCCCGG
CCGGGGCCGGTATTCGGGCTGATGGACACGGGCCGCAGCCCACCTACTACCCGCCGCTTC
CCAGGCGCGAGCCCAGTGCTGTTGGCAGGATTCGTTTCCATTCACCGCTGCGGGGCAGCT
CCGGAATGGACGCGCGAGGCGCCTTCACCGGATTCCCGTTTAAATCCCTCCCCGCGCCGC
AGCGATGGGAGGGATACCTTCGGCGTGTGCAAGGTGGACCTGTTGGTGGCGCCGGTCAAG
AGCGCAGGGGTCAGAACCCGCTACGCTGCAACGGGATCCGACCCCAGCGGAAGGAAGGGG
TCGGATCCCGCTGCCACGCAGCGGGCTCTGACCCCGGTCGGGATGCACCTTCAATGCCCC
ACGGCCGCCCGCGTGCGGATGTCGTCCAGCCGCTGGTCGTGCAGCAGGCGGCCGTTCTCC
CACACGGTCACCATTGCGTCCTCGAAGCCGTCCGGCAGGGTGTCGTCGCCGTTGGCCGGC
AGCGGCACCGTGTGCAGGCTGCCATCGTCCAGGCGGCGCAGCAGGCGCATGCGGCCACGC
TTGCTGGCCTTGCCGGCGTCGGTAACCGGGTCCTTGTAGACGTCGATCCACTCACCCTCG
ACCCGTGCGGCCGAACACTTCAGCGCGAACTTCTGCGTATCGCGGTCCAGCCGCTGCAGC
AGCGCACCGCCCATGCCGAAGGCCACGTTGTCGACGGCGTAGCCGTCGTTGGTGATGCGC
TGCAGGATCGCCCGGATGGTATCCGGGTTGATGCCATCGCCCTGGATCACCCGCACGTGG
TTGAGCACGCGGTAGCCCTTGCCGTTGAGGCTGTGGCCGAACGCTTCATCCAGCCGGCGC
AGGCTTTCGGCCACCACCTCCACCGGGTCCCCCGAGTCCGGGCGGATGACCAGGGTGGCG
CCCGAGGCGATCACTTCATCGCGCAGGGTGGTACCCCAGTGCTCGCTGATGGCGCGGTAG
ATGTCATAGCTGTCCGATACCACCGCCACGATCGCACCGGGCGTGCCGAACTGGCGCAGC
ATGTTGCGGTAGGCGTCCACCTCGCGCTCGCGGCCCCAGCTGGTGATGGTGCTGTGCTCG
GCGGCGGGAATCGAATAGCCGGCCATCGGCGCGTGGTAGTGCGCGCGCGCCAGGCACAGG
GCCGATACGGTATCGGTGCCGAGGAAGTTGACCAGGTGCGCGGCACCGCCCAGCGCGGCC
GATTCCAGGCTCGAGACACCGCGCGCGCCGAAGTCATGCAGCTTGAACGGCAGCTGCCCC
TGCGGGTCGTCGCTGGTCTGCTGCAGGAACGCGGCAATGGTCTGCCGTGCGTGCCAGCTG
ATGGTGGCCACGGTGACCGGGTACCACACGCGCAGCAGCAGCGTTTCCAGGTACGACGGC
ACCCAGAACGCGGCCGGATCGGTCGATTCGATGGTCATCAGCGCCTGGTGGGTGGGCACC
ACGCTGCCCTCGGGAACGGCGCGGATGCGCACCGGCAGGTGGCCGCCAAGCCGGTCGACG
ATATCGCGCCAGCCGGCCTCGTTGAACGGTTCGCCATGCGCGGCGAATACCGCAGCAGCG
TCGTCGATGTCGGCGTGGGTGACCGGCCGTGCCAGCGCGTCCTTGAGGATCGCCTGCAGG
CCGAAGAACACCGTGCGATCGTGCAGGCCGCCACGTGATTCGACGTAGAAGAACGTGGCA
TCGGTACCCGGCGGGTACTGCAGCCAATGGCTGGCCTTGTAGCTGTCGGTGTTGAGGAGA
AGATTATCGAGGTAGTGCATGACGGAAGCTCCTTCGCGTCGGGTGGCACCGGCGGTCTAT
CCGCCAGTGGGAAAGCGGGGCCGGTCAGCCGCGGCCGAGGAAGTACTCCAGGATGTGCAG
GTGGTCTTCGAACAGCTGCGGGCCCATGTCCAGGGCCTCACTCACCGGTATCCAGCGTGC
CTTGTCGGCATCGTCGCCGCCGCGCACCGGCGGCAGCTCGCCGGCCGGAAACTCGAAGTG
GAAACCGTGGGTGATGGTGCGGCCACGCTGGCTGCGGTCCGGGTGGTCGAACACCTGCTG
GCCCTTCAGCGACCCCTTCAACACCGGCAACGGAATCTTCAGGCGGGTTTCCTCGCGCAG
TTCGCGCAGGCAGCTGTCGAGCAGGCTCTGTTCCTGGCCGACGAAGCCGCCGGGCAATGC
CCACAGCCCCTTGCCGGGTTCCGAGCGGCGACGCACCAGCAGCACGTGGCCCGAATGCAC
CACCACCGCATCGGTGGTGACGAAGGTGGGCGCGTAGGGCGCATCCTTCCAGGCGGCCTT
GTACTGTTCGATGAAGCGGTACTCGGCCACCAGCTGGCCATACGCAGGCGCGCTTTTGCG
GAACGCTTCGAGCATGTCGTACACCGGCGCCGGCACATTGCCACGCAGCATCAGCAGCGC
GCCGTGGAAGTCGACGTCGCCGGCCTCGAACAGGTAGCGCCGCAGCTCGGTGGCCGACAG
GGTGGCGGTGTGCTGCACGTCCACCAGCGGCCACTGCGGGAACTCGCGCAGGTAGTAGCT
GGACGCATCCTTGTCCATGCCGATCAGGCCCACCCTGGCATCGGCGGCGGCACCGTCGTT
GCGCAGGGCGTCAGCCACCTGGCGCTGCACGTTGGCGATCCACTGTGCTTCGTTGTACAG
GTGGTCACGCAGCGGGCGGATCAGCAGACGGTCGGTGTGGCCGTCGAGGGCCGCCTGGAT
CATCACGGCGCGTTCGGCCACGGTCCAGGGATTGCGGAGGCTGCGGGGGGTATCGGCAGA
GCCGACCAGGAAGATCAGCTTGCGGGCCCGGCTCAGGGCCAGGCGGGCAACGGCGGCGTG
GCCGTTGTGGAAGGGCTCGAATCGCCCGATGAAGACGAGATAGTCGAATTCCATGAGAAT
CCCTCATGTCGTTGTGGCAGCCGCGGGTCTGTCCCTTGGCTTGCTGCAGATGCTACGCCG
ATGGCGGGGCGGGTCAAGCCTGCAGCCGTGCTTTCTGCTGAACGGCGCATTGCGTGCGCG
GACTGCGCCGTTGTTCTCAGGCCCTGAGAAGCCCCTGCGCCATACTGCAACCCACGCGGC
GGACGGCATGCTCGGGGGCAAGACAGTGGCGGACAAGTACTGCGATCTGGTCATGAAAGG
CGGCATCACCAGCGGCATCGTGTACCCCAATGCGGTACTGGCGCTGGCCCGCGAGTATCG
CTTCAAGAGCATCGGCGGCACTTCAGCCGGCGCCATTGCGGCAGCGGTGGCGGCTGCAGC
GGCCTGCGGCGATCGCCGCCAGCAGGCCGGCGAGCAGCTGCCCGGCGATGCAGGCTATGG
CGGGCTGTCGGCGGTGTCGGCACAGCTGTCCCGGCGCGGCTTCATCTACAGCCTGTTCCA
GCCGGCGCGCGGCGCGCGCGCGGCCTATCGGCTGCTGGTGGTGCTGACCGGCAATGCCCG
CCTGCCGCACAAACTGCTGTGCCTGGCCGTTGCGGTATTCGAGATCGCGCCGCTGGAAGT
GCTGGTGTCGCTGGCGCTGCTGCTCGGCCTGGGCTGGTGGGGCGGTGGCTGGAGCGGCGT
GGCCGCCACGCTGCTGCCATCACTGCTGTGCGCCTACGGTGCGGGTGTGGCCGGTGCCGC
GCTGCGGGTCGCGCGGGTGGCGCGTCGCAACCTGCTGGGCCTGTGCAGCGGCCTCAGCCG
CGATCCACGCAGGCCGGCGCTGACCGAGTGGTTGCATGAATGCCTGCAGCAGCTGTCCGG
CAAGCCGCTGGATGCACCGTTGACCTTCGCCGACCTGCACGATGCGCCGCGCTACGCCGG
TGAGCCTGACAGCCCGCATGCGATCAGCCTTCAGATGATCACCACCTGCGTATCGCACAA
CGAGCCGCGCACGCTGCCACTGGGCGGCGCGCAGTTCTGGTTCCTGCGCGAGGAGTTCGA
ACAGCTGTTTCCTGCCAGCGTGGTGCAGTGGCTGGTGAGCCAGGCCGGCCCGCCGCTGGA
GGTGGACGGGCGGCAGTATTACCACCTGCCGCAGGGCCCGAAGCTGCCGGTGCTGGTGGC
CACGCGCATGAGCCTGAGCTTCCCGCTGCTGATCAGCGCGGTGCCGCTGCATGAACCCTC
ACGCCGCGAACGACGCTGCGAACCGACCGCCGCTGCGGCCGACCAGGAGCACAACGTTGC
CGACAGCATGGAAGGGCTGACCAGTGCCGGGCAGACCTGCGGCCCGGTGATCACCGCCTT
CCGCATCTGCTGGTTCTCCGATGGCGGCATCAGCAGCAACTTCCCGATCCATCTGTTCGA
CGCCGCCCTGCCGCGCTGGCCGACCTTCGCCATCAACCTGGTCTATCCACAGCACGCCGA
AGCGGTGAGCCAGGGCAGCGGCGGCCGCCAGGCGCTGGAACATGCGGTGTTCCTGCCCAC
CGAAAACCGCCACGGCTGGCAACGGCATTACCAGTCCATCGCCACGCCACTGGCCGCAGC
CGAGTTGGGTCGTTTCCTGTTCGCGGTGGTGGCGACCATGCAGAACTGGCGCGACCTGCT
GCAGGCGCGCGCACCGGGCTACCGCGACCGCATCGTGCACGTCAGCCTGCAGGGCGACGA
GGGTGGCATGAACCTGGACATGCCGCAGGACGTGCTGACCCGCATCGCCGACAAGGGCAG
CCTGGCCGGTGCTCGCTTCTGTTCGTTCTCGTTCGAGAACCACTACTGGATCCGCTGGCG
CAACCTGGCCTCGGCCTACCAGCGCTACACGCTGGAAGTGGCGCGCACCGATGATCCGGC
GCAGCAGGTGCTGGCCTACCGCGCGGCGTACGCGATGGTCGCCAGCGGTCAGCCGACGCC
ACCGTCGTACAAGCTGGGCTCGGAAGACAAACGGCTGGCCTCGCAGCAGTTGTGGGGCTT
GATGGTCGAGCAGGGCCGCACCTGGGAGGACCTCGGCCCGGACCTTACCGACGGCGCACC
GCGTCCGCTGCCGCAGATGAAGGTGACCCCGATCTACTGAGCCGGTCCTGCGGTCGAATC
GGGGTCAGATCCGTTTCCGCAGGAAAACGGATCTGACCCCGCAGTGGTTGCTGCTCTTGC
CGGCCAGCGGCCGGCGCTACCACGGGTGCAGGGCGCGGCCCTGCCAAACCCGCCCTATCG
CCCCGGCAACTGCGCGAACGCGCGCTGCATGCAGTCCTCGCGCGGGCACACCCGGCACCC
CGGGCCGATCGATACCGAATTGCCCGGGCTCTGCACATCCAGCCCCAGTGAATACACCAG
GCGTTCGGCATGCTGCAGGTCGCAGCCCAGCGCCACCGCGAAGGTCTTGCGCGGTTGGCC
ATGGCCGACCGGGCCACTGCTGACCTGCCGCGCCAGCCAGAAATGGCGGCGCCCATCGGG
CATGCGCGCGGTCTGGGTGAGGATGCGACCGGGCTGGTTGAATGCCTCGTAGACGATCCA
CAGCGGGCACGATCCACCCACCTGCGAGAAGTGGAAATCGGTGGCCGAATGGCGCTTTGA
GACGTTGCCCGCCCGATCCACGCGAATGAAGAAGAACGGCAGGCCGGGCGCGCTGCGCCG
TGCCAGCGTGCTCAGCCGGTGGCAGACCGCTTCGAAGCCGACGCCGAACTGGTGCGCCAG
CAGTTCGATGTCGTAGCTGCTGGTTTCGGCTGCACGCAGGAAGCGCATGTACGGCATCAC
CAGCGCACCGGCGAAATAGTTGGAGAGACCGATCCGCGCCTGCGCGATGCGTGCCTCATC
GGTGAACCCGGCGCGCGCCACCACCGCATCGATCTGCGGCAGGTAGCCGTGCAGGGCCAG
CTCGGCCGCCATCTGGAACGCCTGCTGTCCGGGCTCCAGATAATCGGGCAGCCACAGCCG
CCGCGCACCGGCATCGTAGTGCCGCTTTTCGCGCCCGGCCTGCAGTGCGGCCACTTCCAC
CAGCACGCCATGGCGGTCGGCCAGCAGCTGGCGCAGCCGCGGTGCCACATGCCCGGGCGA
CAGCCCCCATTCGGCGAACAGCTGCTCGGCCAGCTCGTCCAGCTCGGGAATGTGGTTATG
CATGCGGTTGAAGAACTCGCGCACCTGGTCACCGGCGGGCAGGGTGCTGCCGGCGCCGGG
CTCGCCCAGCTGGAACTCCAGTGCGGCCGCGTGCTCGCGCAGCGCCAGGTGACGACGGTG
CAGGTCCAACAGCGCGCGGCTGACCTGCGGCAGGTTGCCGGCCAGGGCGCGCAGTTCGGT
CGCGCTGACCTCGGCCAGGCCCAGGTCGCGCAGGGTTTCGCCCAGCGCCTCCTGCAGGGC
GGCGGGCTCATCGTCATCGAACAGCGAGGAAACGTCGCCCAGCACCTCTCCCAGCTTCTT
CTGCACCGCCGGTGTCAGTGGGCGCTTGTTGCGCTCGATCTGGTTCAGGTAGCTGGCCGA
CAGCCCCAGCGCACGCGCCAGATCGGCCTGGCTGTAGCCGCGCTGCTCGCGCAGCCGCAG
CAGGCGCAGGCCGAGTTGCCGCTGGGGAGCTGAATAATTCACAGAATTAACAGGAATCGT
GGGGCGCGTTGGCCAGATTAAGCGGATTCAGCCCGGAAATCGAGCCGGGTGCTGTGAATA
ATGCCAAGCATCTTTCGCACCCTGTGGGATTGTCGTCATGACTGTTGCAGCGCCCCGTAT
CCGCATGCTGATCGATGGCCAGTTCGTTGAATCGGCCACTTCCCACTGGCAGGACGTGAT
CAATCCGGCCACCCAGGACGTGCTGGCCCAGGTGCCGTTCGCCACCACCGGCGAAGTGGA
CGCCGCCGTCGCCGCCGCCAAGGAAGCCTTCAAGACCTGGCGCAAGACCCCGATCGGCAC
CCGCGCGCGCATCTTCCTGAAGTACCAGCAGCTGATCCGCGAAAACATGAGTGAGCTGGC
CCACATCCTCACCGCCGAACAGGGCAAGACCCTGCCGGACGCCGAAGGTGATGTGTTCCG
CGGCCTGGAAGTGGTCGAGCACGCCGCCGCCATCGGCAACCTGCAGCTGGGCGAGCTGGC
CAACAACGTGGCCAATGGCGTGGACACCTACACGATTATGCAGCCGCTGGGCGTGTGCGC
TGGCATCACCCCGTTCAATTTCCCGGCGATGATCCCGCTGTGGATGTTCCCGATGGCGAT
TGCAACGGGCAACACCTTCATCCTCAAGCCGTCCGAGCAGGACCCGATGGTCACCATGCG
CCTGGTCGAGCTTGCCCTGGAAGCCGGCATTCCGAAGGGCGTGCTGAACGTCGTCCACGG
CGGCGAGGAAGTGGTCAACGCGATCTGCGACCACCCGGACATCAAGGCCGTGTCGTTCGT
CGGGTCCACCCGCGTCGGCACCCACGTCTACAACCGCGCCTCGCTGGCCGGCAAGCGCGT
GCAATGCATGATGGGCGCCAAGAACCACGCCGTGGTGCTGCCGGACGCCAACAAGGAACA
GACCCTCAACGCAATGGTCGGTGCCGCCTTCGGTGCCGCTGGCCAGCGCTGCATGGCGGC
TTCCACGCTGGTGCTGGTCGGTGAAGCGCGCAACTGGGTGCAGGACCTGGTGGCCAAGGC
CCAGACCCTGAAGGTCAGCGCCGGCACCGTGTCCGGTACCGACGTCGGTCCGGTCATCTC
CTGCAGCGCCCGCGAGCGCGTGGAAGGCCTGATCGCCTCGGGCGTGGAGCAGGGCGCCAA
GCTGGTGCTCGATGGCCGCAAGCCGCAGGTCGATGGCTTCGAGAAGGGCAACTTCGTTGG
CCCGACCATCTTTGCCGGTGTCACCACCGACATGCGCATCTACCAGGAAGAAATCTTCGG
GCCGGTGCTGGTCATCCTCGAAGCGGAAACGCTGGAAGAGGCCATCGCGATGGTCAACAG
CAACCCGAACGGCAACGGCACCGCACTGTTCACCCAGTCCGGCGCTGCCGCGCGCAAGTT
CCAGGAAGACATCGACGTCGGCCAGGTCGGCATCAACGTGCCGATCCCGGTGCCGGTGCC
GCTGTTCTCGTTCACCGGTTCGCGCGCCTCCAAGCTGGGTGACCTGGGCCCGTATGGCAA
GCAGGTGGTGCTGTTCTACACCCAGACCAAGACGGTCACCGCGCGCTGGTTCGATGACGA
GACGCTGAGCCACGGCGTCAACACCACGATCAGCCTGAAGTAACGGCAGGAGCAGCCATG
AGCCACTCGATGACGACGGAACTGGAAGAAGCGCAGCAGGCGTACCGCGAGGCGGCGCGC
GACTTCGCACAGGCTGAACTGGCGCCGCACGCCGCGCGATGGGATGCGGAGGGCATCTTT
CCGCGCGAGGCGATCGCCAAGGCCGGTGAGTTGGGCTTCTGCGGTCTGTACATGGACCCG
GAAGTGGGCGGCAGCGGCCTGAGCCGACTGGACGCCGCCGTCGTCATCGAGGAGCTCGCC
AACGTCGATCCGTCGACCGCGGCGTACATCAGCATCCACAACATGGCCTCGTGGATGGTG
TCCAGGTGGGGCCAGCCAGCCCTGCGCGATGCGTGGGGCACCGATCTGTCCTCGGGCAAC
AAGCTGGCCTCGTACTGCCTGACCGAACCGGGCGCCGGTTCCGATGCGGCCTCGCTGAAG
ACCACCGCCGTGCGCGATGGCGACTTCTACGTGCTGAACGGCTCCAAGGCCTTCATTTCC
GGCGCCGGTGCCACCGAGCTGCTGGTGGTGATGGCGCGTACCGGCGGTGCCGGTGCCGGC
GGTGTCAGCGCCATTGCGGTGCCGGCGGACCTGCCGGGCATCAGCTTCGGCCGCAAGGAA
GAGAAGATGGGCTGGAACAGCCAGCCCACCCGTGGCATCACCTTCGAGAACGTCCGCGTG
CCGGTCAGCCACCTTCTGGGAGAGGAAGGCGGCGGCTTCAAGCTGGCGATGAAGGGGCTG
GACGGCGGCCGCATCAACATCGCCGCCTGCTCGCTGGGTGCCGCACAGGGTGCACTGGAT
GCTGCGCGCCGCTACATGGGCGAGCGCCGCCAGTTCGGCAAGGCGCTGGCCGAGTTCCAG
GCGCTGCAGTTCAAGCTGGCCGACATGGTCACCCAGCTGGTGGCTGCACGGCAGATGGTG
CACACCGCCGCACGCAAGCTCGATGCCGGTGCCAGCGATGCCAACGTGTGGTGCGCGATG
GCCAAGCGCTTCGCCACCGATGCCGGTTTCAACGTCTGCAATGAAGCGCTGCAGATCCAC
GGGGGCTACGGCTACATCCGCGAATACCCGATCGAGCGCCTGCTGCGTGACTGCCGCGTG
CACCAGATCCTGGAAGGCACCAACGAGATCATGCGGGTGATTGTTGCCCGTCACCTGCTC
AACACCGAAGAGGAACTGCGATGAAGGATTGGCGTACCCAGGAGCACGTGGGCCTGAAGG
TGGAGGTGGATGGCCACACCGCCGTGGTCACCCTGAACAACCCGCCGGCGCATACCTGGA
CCGTGCACAGCCTGTCGGCGCTGCGCGACCTGGTCGGCGCGCTCAACGCAGACCGCGACA
TCTACGCGCTGGTGATCACCGGTGACGGCGAGAAATTTTTCTCCGCCGGTGCCGACCTCA
ACCAGTTCGCCTCCGGCGACAAGACCGCTGCACGTGAGGCCGCGCGCCGCTTCGGTGAAG
CCTTCGAAGCGCTGTCCGGTTTCCGTGGCGTGTCGATCGCCGCGATCAACGGCTACGCCA
TGGGCGGTGGCCTGGAGTGCGCGCTGGCCTGCGACCTGCGCATCATTGATGACCATGCCC
AGGTCGCGCTGCCGGAGGCCACCGTCGGCCTGCTGCCGTGTGCCGGCGGTACCCAGAACC
TGCCACGCCTGGTCGGCGAGGGCTGGGCCAAGCGCATGATCCTGCTGGGTGAGCGCATCA
ATGCCGAGACCGCGCTGCGCATTGGCCTGGCCGAAGAAAAGGTCGGCAAGGGCGAAGCCA
AGGCGCTGGCGCTGGAATGGGCGAAGAAGGCCGGCAAGCAGAGCCCGACCAGCATCGCCG
CCTGCAAGACCCTGGTGCAGTCCACCCGCACCGGCACCCACGCCTCGGCGCTGGTGGCCG
AGCGCGAAGCCTTCGTCGACCTGTTCGACACCGCCGACCAGGTCGAGGGCGTGACCGCCT
TCCTGGAAAAGCGCCCCGCGCAGTGGAAGAACGCATGAGCACGGATACCGCTGCCGACGA
CGCACCGGTGCTGTTCGAAGAGCGCGTGGCCGGCAACGGCACGCGCATCGGCATCGCCAC
GCTCAATGCGCCGCGTACGCTCAACGGTTTCTCGCTGCCGATGGCGCACCTGCTGCTGAA
GCAGCTCAACGCCTGGGCCGACGACGATGGCATCGCCATGGTGGTGCTGCAGGGCGCCGG
CGAAAAGGCGTTCTGTGCTGGTGGCGACCTGCACAGCCTGTACAAGGCCATGGTCGCCTT
CCGTGAGGCCGGCCACAGCGACATCCGCCAGAACGCCTATGCCGCCGAGTTCTTCGACGT
CGAATACCGCGTCGATTACCTCATCCACACCTACACCAAGCCGATCCTGTGCTGGGGCCA
CGGCATCGTGATGGGCGGCGGCATCGGCCTGATGTCCGGCGCCAGCCACCGTGTGGTCAG
CGAACGCTCCAAGCTGGCCTTCCCGGAAATCACCGTCGGCCTGTTCCCTGATGTCGGTGG
CAGTTGGCTGCTGCCGCGCGTGCCGGGCAAGGGTGGCCTGTTCCTGGCCCTGACCGGCGC
ACTGCTCAACCCGGGCGATGCCATCTACGCCGGCCTGGCCGACGTGCACGTGGCCGAAGA
ACGCCGCAGCGCGGTGTTCGATGCGCTGCTGCAGGTGGCCTGGTCCAATGACACCGCACA
CAACCACGAACGCCTGACCCATCTGCTGCAGTCGCATGCCAGCGATGCCGCCACCGGTCC
ACTGCTGGCCCACGCGGCGCAGGTCGATGCGTTGTGCGAAGGCGATGACCTTGAAGCCAT
CGTGGCGCGCATTGCCGGCCTGCAGACCGACGACGCCTGGTTGCAGGCGGCTCAGAAGAC
CCTTGCTGCCGGTGCACCGGGTTCGGCACGGTTGGCGTACGAACTGCAGCGCCGCAGTGC
CGGCCAGGACCTGGCCGCGATCTATCGCCTGGAGTACATCGTCGCCCTGCATTGCGCCGC
CCATGGTGATTTCGCCGAAGGCATCCGCGCGCTGCTGGTCGACAAGGACCGCAATCCGCA
GTGGAACCCGGCCACCCTGGCCGAGGCCACCGGCGCGTGGGCAGACACCTTCTTCGCTTC
CCCCTGGGCCGACGCCGCGCATCCGCTGGCCGACCTGGGCACTCCCCTTGTTGAAAGGAG
CCTTGCATGAGCCGCATTGCATTCATCGGGTTGGGCAACATGGGTGGCCCGATGGCCGCC
AATCTGGTCAAGAACGGCCACAGCGTGCGCGTGTTCGATCTGGTTCCGGCCGCGGTGCAG
GCCGCTGTCGACGCCGGCGCCAGCGCTGCATCGTCGGCGCGCGACACCCTGGCCGATGCC
GAAGTGGTGATCTCGATGCTGCCGGCCAGCCGTCATGTCGAAGGCGTGTACCTGGGCGAC
GCCGGCATTCTTGCCGCGATCCCGGCCGGTGCACTGGTCATCGACTGCAGCACGATCGCC
CCGGCCAGTGCCCGCAAGGTCTCGGAAGCGGCCGCCGCGCGTGGCCTGCAGATGATCGAC
GCGCCGGTGTCCGGCGGTACCGCCGGCGCCCAGGCCGGCACCCTGACCTTCATCGTCGGC
GGCGAGGAAGACGCGCTGGAACGCGCACGCCCGGTGCTGCAGGCGATGGGCAAGAACATC
TTCCACGTTGGCGCCAGCGGCGCTGGCCAGGTCGCCAAGCTGTGCAACAACATGGCGCTG
GGCGTGATCATGGCGGTGACCGGTGAAGCCATCGCACTGGGCGTGGCGCACGGGCTGGAC
CCCAAGGTGCTGTCGCAGATGATGGCGGTCAGCACCGGCCGCAGCTGGGCCACCGAAGTG
TGCAACCCGTGGCCGGGCGTGCTGGAGAATGCGCCGGCCTCGCGTGGCTACAGCGGCGGT
TTCGGCAGTGATCTGATGCTGAAGGACATGGGCCTGGCGGTGGAAGCGGCGATGAGTGTC
GGCGCTTCGATTCCGCTGGGCGAAGTGGCCCGCAATCTCTACTCGATGAACCACCAGGCC
GGCCGCGGCAAGCTGGATTTCTCCAGCGTCGTGCAGCTCATCACGAGCGAGAAGTGACCT
GGTAGTGCCGGCCGCTGGCCGGCAACCTCATGCCCCCGTGCGGGACAACGGAGGTGGGAT
GGGCGGATGTTCGGTTTCGACCGGCATCCGCCCATTTTTTTGGGGGTCGGATCCCTTTCG
CAACGCGAAAGGGCTCTGACCCCATATAGCCGTGCGGGCCTGGGATGGGGTCAGAGCCCT
TTGCCGGTGGCAAAGGGATCCGACCCCGGCGCCGCATCAGGCAACGATCAGCGTTACATC
AATGTTGCCGCGGGTGGCGTTGGAGTACGGGCACACGATGTGCGCCTTCTGCACCAGTTC
TTCCACCTGCTCGCGCGGCACGCCCGGCACGTTGATGGTCAGCTCGGCCTCGATGCCGAA
GCCGGTCGGGATCTGGCCGATGCCGACCTTGCCGGTGACGGTGGTGTCGGCCGGCAGCGC
GACCTTGGCCTGGCCGGCCACGAACTTCAGCGCGCCCAGGAAGCAGGCCGAGTAGCCAGC
GGCGAACAGCTGTTCCGGGTTGGTGCCCGGGCCGCCGGCACCACCCAGCTCGCGCGGGGT
CGACAGCTGGATGTCCAGCACGTTGTCGGACGAGACGGAACGGCCTTCACGGCCGCCGGT
GGAGGTGGCCTGGGCGGTATACAGAACCTTTTCGATGGACATCGGGATGCTCCTGGTCAG
TGGGTGGGTACTGCTATGGAGCCTACTTTGCCCGGTTTCTGCGTACGTTGGGTTGCAGTC
CGTACGAAAAACTTGATTGATCGTCCTGTTGGCCTAGATCGTCCACTCGCGGTCGGTGGT
GAACATGATGGTCAGCCAGCGGTCCGGCGAGGCCTCGCCCAGCGCATCGCCGATCTCGTC
GCGCAGCTGGTCCCATTCCAGCAGGGGCCGCGGCGGGTCGTCCTCGCGTACCACGAAGAA
CAACTCGATCTGCTCGCCACGCCCCACCTGGGCGACGTAGCTGCGATGCTCGACGAAGCC
ATGCTTGGCCACGATCGCGCGTGCCACCGCGTCCACGTGCGCCTGCAGTTCCGGCGGGGT
GACCAGCAGGATGCCGGCCAGCGCCCGGCGCACCGTCCCGAGCGGGGCGATCATCACCAG
CACGCAGACGAAGGCAAGGATGGCCGGGTCGATGTACGGCCCGACCCAGGCCAGCGAGGT
GCCGCGCACCAGTACGCCGCCAAGGAAGGCCAGCAGGTAGCAGGCCGACATGCTGGCGGC
GATCACCCAGTTCTTCGCGTCCAGCGCGATGAACTCCGAACCGATGCGGCGGTTGGCGCG
CAGCACGAACCAGGCCAGCGCACCTTCGCCGATGATCGACAACCCGGCGAAGGCGATGGC
TGGGCCGAGTGCGATGTGGCGGCCGCCGGACATCAGCGCATCCACCGCATTGACCAGCGC
ATACAGTGCCGCGCCGATCATCAGCGTGCCGCTCACCCCCAGCACGATGGGCTCCAGGTG
CCAGAAGCCCATGGTGAAGCGCTGGTTGAGCCGCGACTGCAGCGCGTCGGTGCTGGTGGA
CAGTGCGATCAGACGCGCGACCAGCAGTGACAGCCAGGTCATCACCACATCGATCAAGCC
GTAGATGCCATCGAAGATGATCAGCGAGGAATTGGCCAGAAGACCAAATACCACCGCAGC
GGCAGCCAGCAGCAATGAGCCTGCGATGGACAGGCGCAGCACGCCTTGTTCGGTACGCGC
ATCGAAGAAGCGTTCGGTGTTGGCAGGCATGCGGGAATCCAGCGGGAAATGGGCTGCGGA
AGCAGCGCGTTGCCATTCTATCCAGCCTGCGGCACGTCGCCATGACCACGCCCGCACAGC
GCCTGGAAAAGTCACCAGACTGGTAACCGTTTGCGGATTGACGGGTGCACACCCGAAGCG
TATCGTTTGTACCACGATGACATAGAAGCCTCCGGTGACCCCGGGGGCTTCTTTCGTTTG
CGCCGTCGCGCGCTGCGAGGTCACCGCCACCGGCCCTGACGTCCCCGTCGCAGCCGTTCT
GTTTTCCGCCCCGATCCTGCCTTTCCCGCGCCGTCCTGGTGATCGCGTGGGGCGCCGCCG
TGCGCGCAGGATCGGGGCACTCCACATCCATCAACGAAGGAGGATTCGATGCCCCTGCTG
ACCCTTGAGCAGTGCCGCGCGCACTGCCGTATCGACGGCGATTTTGACGACGCCATCCTG
GGTGACCTGCTGGCCGCAGCCAGCGATGCAGCCGCGGCCTATCTGGGCCGCGAGCTGTAC
GCCGACCAGGCCGCGCTGGACCAGGCGCTGGACCAGCTGCCGCAGGACATGGCGGCGGCG
GTGACCGGGCATGAAGCCGCGGTTGCCGCCGCCAATGCCGAGACCAACGCGGCCAAGGCC
AAGGCCATGCGTGATGTGGCCGATCGCCGCCTGGCCGTGGCGACCGCGCGCAGTGCGCGC
CTGCTGCAGGGCATGCCGGTCAACGACAGCATCCGTGCAGCGGTGCGCCTGTTGCTGGGC
CACCTGTACGCCTATCGCGAAGCCGTGGTCGTCTCTGCGCAGACGTTCGATGCACCGGCA
GGCGCCGCTGCCATCGCACTGGAGCTGCCGTTCGGCGTGGCCGCGCTGCTTGATCCGTAC
CGATCGGCAGCAACGCCATGAACGCCGGCCACTTCAATCGCCGCATCCGCATCGAGCGCC
AGGACGGCCAGCTCGATGCGTGGGGGCAGCCGCTGGACGCCTGGCAGCCGGTGGCAGAAC
TGTGGGCCGCCATCATCGCCGACCGCGCAGACAGCGTGCAGCGGCTGACGCTGGAAAGCC
GCCTGCCGGCAACGATCCGGCGCCAGCGCTTCCATGTCCGATTGGCAGCCGCACGACAGG
CAGGCATCCAGGCCGGCATGCGCATCGTGCATGACGGTCGTGTTTTCAACATCACCGGCG
TTGCGCCCGACTTCAGCCGGCGCCAGACCACGGTGCTGCTCACCGAACAGTCTTCAGGCA
TCGCCTGAGCGACGCCAACCAGGACACCGCGATGAGTTACGAAGCACAGCTGCACGCGCT
GCTGGCCCCGCTGCTGCAGGGCCGGCTGTATCCCGACCTTCCGCCGGAACCGGTCATCTA
TCCGTGTGCCGTCTACCAGCAGATGGGTGGACAGTCCGTGTGGTTCAACGAAGGTTCCAT
TCCCGAACAGAAGCACGCTCGCGTGCAGCTGACCGTCTGGGCAGACAGCCGCGCCCAGGC
CAACACCCTGATCCGCAACATCGAGGATCAGGTATGCGCAGGATTGCCGACCGCCGAATC
GTTCGGCGCTGCAATTGCCGTGCATGAGCCGATGCTGCACAAGTACGGCGCGCGGTTCGA
TTTCGGCCTGTGGTACGTCGACCCGTAAACCGCATCACCCGTGCAACACCCCAGCCCGGC
ATTCGCCGGGCTTTTTTTTATCCAACGAGGAAATACACCATGGCACTCAAGCTTCCCAAG
GGCACCCAGTTCGGCTTCGCACCGGTCGTCTCCACCGCGATCGCTACCAGCGCGATCTCC
AAGGCTGCGCCGGCGCTGGCCAGCGTTGCCGCCAACAGCGTCGACACCGGCGATGTGGTG
GTCATTGAACTGCCGGGCTGGCCGGCCCTGAACAACCGCGCCACCCGCGCCGGTGCTGAA
GCCACCGGCAGCGTTGAACTGCTGGGCATCGACACCACCGATACCGTGCTGTTCCCCGGT
ACCAGCGGTGCCGGTGTACTGCGCAAGGCGGGCGCCTTCGTCGACCTGGACCAGCAGGGC
GACCCGACCACCGCCGGTGGCGAGCAGCAGTACTGGAGCGGCACGCTGCTCGAAGACCCG
ACCGGTCGCCAGGTTCAGATGCCGACCTTCAAGAACGCCAAGACCATCACCCTGCCGCTG
TTCTACGATCCGAAGAAGCCGTGGTATTCGGCACTGAAGAACGCTGACGCCAAGGGCGAG
CCGGTGATCCTGCGGGCCAAGCTGGTCGGCGGCGACGTGCTGTACTGGTACGGCTACCTG
AGCTACAACGGCGACCCGACCATGGCCGCCAACACCCCGATGGGCACCACCGCGACCTTC
ACCGCGCTGGCAGACTCCATCCTGGTCGAGGGCGCCTGATGTTCCAGGTCAAGGCGCCGG
AGAGCTTCAAGAGCACCCTGACCATCGTCGGTCACGGCCGCGAGCAGAAGCTCAACCTGA
CCTACCGGCACCTGTCGGTAGCCGACTACGCCAGCCTGCTGGAGCGTCTGGGCGATGACA
CGTTGAGCGTGGCCCAGGCCATCCTGGACATCGTGGTGGACTGGGATGCCGATGTGGCGC
TGGACACCGCCGGCGTCGAGCTGGCGCTGCAGCAGCAGGCCGGCCTGGATGGCGCCATCA
TCGGTGGCTACACCCAGGCCCTGCAGGTCGCACGCAAGGGAAACTGATCGAGGCGGTGGG
GGCCCTGTACTGGCGGGCCCCCACCGAGTCCGAGCTGATGAAGCTTGGATTGAAGGCAAA
GCACTTTCCACCACCGCAGGTCGAGCTGTGGCCGGAGTGCGTGCTTCCCATCGAACTTTT
TTCGCGGGTTGCCACCCAGTGGCGCGTCGGCGCAGGTGGCCCGATCGGGCTGGATTACAA
CGTGGTCTACCGGGAGCTGGAGCGCGAAGCGCTCGACGGCGACCAGCATGACGAGGTGAT
GGCGGCCATCCGCATCATCGAACGCGCTGCCTTGGAGCAGATGCAACAGGAATGAGCCGG
CCATCGCGGCAATGCCGATGGCCGATCCCGGCTCCGCCGAAGCGGAGCCGACTCTCCCGA
GGAACACTCAATGAGCACTACATCGCCTGGCAGCACACGGACCACCGTGGAGGCCAGCAA
CGCATTGGAAACGGCCATGCAGGCAGCAAGGCGCGGCATGACCGAGATGACCGGCACCAC
ACAGGAGTTCCAGCGGCAGCTGGAGAAGATCAACACGGTGCAGCAGGCCTTCAATGCCGT
GCTGACCACCAGCGCATCATTGGTCACCGCACTGTCCACGCAGCTGACCGCCCTGAACAC
GCAGCTGCAGGCGGCGGCGAAGGCAGGAACAACCGCAGCGGGCGCGGACGCCGGCAAGGC
TGCAAAGAAGGAAGAGAAGGCCCAACAGGACGACAAGGGCCTGGCAGGCATCCGCAAGGG
CCTGGGCGGCGCGCTCGGCGACTATATCGGCAAGACCGAAAACACCGCCACGGCTGCCAA
GAAAGCCTTCGACAAAGCATTCACCGGCGCCGACGAAGCGTTGAGGAGCTTCGTGACCAC
CGGCAAGTCCAAGTACAAGGAACTGGCCCAGTCCATCCTGTCCGACCTCAAGATGATCGC
CGCACAGCAGGCACTGGTCTGGGGGGCGAGGAAGATCGCCGGCTTGATGGGGGTCGACCT
GACGCCCAAGGATGCAGCGACGGACGCGGCGGCGGTGGCTGCAGGCGTGGCGACTGCCAA
GGACGCCAAGGCCGGTGATGCCAAGGCGGGCGAAACCAAGGACGCCAAGGACACCAAGGG
CACCACAGGACTTTCGGGGTTCCGCAAGGGCTTCGGCAGCGCGCTCGGCGAGTACATGGA
AAAGACCGAGAACTCCGCCAAGTCCACCCAGGATGCCTTTTCCAAAGCGTTCACCGGCGC
AGAGGCGGCACTGCAGAGCTTCGTGAAGACGGGCAAGTCCAACTACAAGGATCTGGCCAA
GTCGATCATCGCCGATCTAAAGATGATCGCCATCCAACAGGCAATCGTCTGGGGCGTCAA
AAAGATCGCGGGCCTGTTCGGATATGGCACGGGGGTGGAGGCCAACGCCAACGGTGGCGT
CTACCAGTCGCCGAGCCTGTCGGCCTATTCCGGCGGTGTCTACAACACTCCGCAGCTGTT
CGCCTTCGCCAAGGGCGCCGGCGTGTTCGGCGAAGCGGGACCGGAAGCGATCATGCCGCT
GCGGCGCGGGCCGGACGGCCGCCTGGGTGTGGCCGCGCACGGTGGCGGCGGTGGCGGCGG
AGTGGGAGTCAGCATCCGCATCGACAACAACGGTGGCAAGGAAGTCACCACCAACGAAAG
CATGCTGCAGCAGTTCGGCAACGAGATCGGCCAGTTCGTGGAACGCAAGTACCGCGAGCT
GCAGAGTCGTGACCTGAAGGCAGGTGGTGTGCTCAGCAGGAGTGCCATGCAATGACCGAC
ACCTTCACCTGGCCGGCAACCAGCCAGAGTACTGGAACCACCACCGCCGCCGTGAAGCGC
GCGAAGTTCGGAGATGGCTATGCGCAGGCCGCTGCCGATGGCCTGAACGCCACTTCACGC
AGTTACCAGCTGCAGTTCGTCGGCAACCGCAAAACGATCAACGAGATCGTGACCTTCCTG
GATGGTCATGCCGGCCGCAGCTTCCTGTGGAAAGGGCCACTGGGGCAGGGGCTGTACATG
TGTGATTCCTACACCGACAGCCATCTCGGCGGCCAGGTATCGACCATCACCGCCACCTTC
GAGCAGACCTTCCACGCGTAGGCATGAGCATGGATCTTCAACGGATCGACCTGGATACCA
TCCAGCCCAACGGAAAGCGTGGGGAGACCCAGCGGCCGGCCTTCACCAAGATCAACCAGA
ACTTTCAGGATGTTGCGTTGGCGCTGGAGGGAATCCCTGGTGCCATCGCAGACTCAGTCT
CGGGAAAGAACCGTTTGATCAATGGGAATTTCGAGCTCTGGCAGCGTGGGGACAACTTCA
CCGCCGCCGCTGCCTACTGTGCAGACAGATTCTTTGCACAGCAGGGAGGGATGGACGGAG
CAGTCATATTCAAATCACCCGTTGCCCCGGGCGATTCGAACTTCCCGAGAAGCCTGTTTA
CGTTGGCCGCCAATTGCAACGGGAATCACAACGCCGCCGGACACCATTTCCTGTTCGAGC
AGCGTGTGGAAAGTGTGCGGACCTTTGCCGCATCGGAGAGCACGCTATCGTTCCTGGTCT
ACAACGCAGGCACCGCAGGCAGAAAGATCGCAGTCGAGTTCCTGCAGCGCTTCGGAACGG
GCGGAAGCCCCACTGTCACGGCGATCCAGCCGGAAGTTTTCACGCTCGCACAGGGCCTGA
ACCGGATCAGCAAGACCGTCAGTCTTCCTTCCATCTACGGTAAGACGCTTGGCAGTGGCG
ATGATTCGGTCATCTGTGCGGTATGGCTCTCAGCAGGCAGCGACTTCAACGCGCGCACAG
GAGGGCTCGGCGCGCAGGCAGGCCAGTTGTACTTCGGTGAAATGCAATGGGAAGCCGGCG
CACGGGCGACCCGCTTCGAGTGGAGATCACCGGCCCACGAGCTTGCGCTGTGCCAGCGCT
ACTACCAGAAGTCCTTTCCTGTTACAGAGGTTCCCAACAGCAAGAGCAGCTCCGCCGTCC
ATCGGAACGCCGTGGCCTTCAACAGTGGTACCTGCCGGGTTGTTGCAGAGTTCAAAGGCA
CGATGCGCAGCACGCCAAAGCTGCTGTTCCATGCAGGCGGAGAAGGTGGTGACATCGGAT
CGCCGAGCTTCTGGAGGTACTACGACGCCGCGGGCGGAACATGGCGCGCGGGAACGCTGA
CTAACGTAGTCATGGCAACGAGCCAGGCGTTCATGGCTGACGTAGGCGGTGCGGGCTTCC
TGGTAAGCGGCTCTGTTCTACTGGCAGGCCACTACACCGCCGATGCCGAACTCTGAGTGC
ACTCATGCGTCTGCGGGATCGGGCGGAAAGCCGTGAGATCCGCCCATTGACGGAATGAAA
GTACTCAGACCCCGAGCGGACGCCGCCGATTCACCTCGTCCAAGGAGCCAACAATGGCAA
GAAAGATCATCGACCTCGATTCCGTTCAACCGAACGGAAAGCGGGGTGAAACACAGCGCC
CGGCGTTTACCAAGATCAACGAGAATTTCGCCGAGGTCTACGACGCGTTGACCGAGGTCG
CGAAGATCCCGGAAATCGTGGCGAATGCCATCACCGAGCGCGTTCCAGGCAGGAATCTGC
TCATCAATGGCGCCCTGCAGTTCTGGCAACGCCGTACATCTGGTCGTGTCGGCACTGGGT
CGGGGACGCTGGGCGCGGAAGTGTTCTTCGCCGACCGTTTCACGAACTCGGCGCTGGTCT
GCAACCACGACGTACAGCGGGTGGCGTACGACGGGCAGGCCGGATTTCCGGAAGATACAC
GGTCGATTCTGGTCTGCACCGTATCCGAGGCCATCGCCAGAAGTGGCGCCTGGATGGGGC
AGAAGATCGAGGGTGTCCGCAGTGCAAGCGGAGACATCACGATCTCGGTATGGGCGAACT
CTGATGCGCCCGGTCGCAGTGTGGGCGTGCGTGTCATCCAGGATTTCGGAACCGGCGGCT
CACCCTCGCCGCAGGTGGTGCTGGAAGCCGGTGTGCTCACACTGGGCACCACCGCCAAAC
GTCACAGCATCACGGTGACGTTGCCGAGTACCCGGGGAAAGGTGCTCGGCAGCAACGGCA
ACGACCACCTCTACGTAGTGTTCGACCTGTGCGGTGCTGGTCAGAAGGGCGAGCTGGTGG
CACAGAACGGCTCGTTCGGCTTTACCCAGTTCCAGGTCGAATCGGGCCGCGCAGCGACAT
GCTTCGACTGGCGGCCGCCAGGTGTGGAACTGGCGTTGTGCCAGCGCTACTACGAGAAGA
GCTACAACCTCGACATCGTGCCCAACACGGCGCACAACGAAGGGCGCGAGGCATTCTCGA
TCAACTCACCGGGAATGGCGCATTACCAGAGCGTGCGATTCCAGACGGCAAAGCGTGCCC
ATCCCTACGTGATGATCATCTCGGCCGACAACATCCAGCAGGATGGACACATCGCGGAAG
ACAACATCTCCCGCGTGCCCTGCCTGGTCAACTACGCCTCGCCTTCCGGGTACGAAGTCA
GCTGGACCAACAATCCAGGCCGCTGGGGCGGCTGGTGGCATTGGTGGGCCGACGCCGAGC
TTTGATGGGGCGCCCGCAGGGAACAGGACGACAGCAATGACGAGAAAAATCATCGACCTC
GATTCCGTTCAGCCGAACGGAATGCGGGGCGAAACCCAGCGCCCGGCGTTTACCAAGATC
AACGACAACTTCGCCGAAGTGTATGGCGCGCTGGATTCGCTGGAAAGCGCATTGCAGAGC
GCGGCTCCAGGCAGGAACCGCCTGATCAACGGCAACTTCGATTTCTGGCAGCGGGCCACC
ACTGGCACCACCCAAGGCGGCGAGATCTATGTGGCCGATCGTTGGACCGTGGCAGCGCTG
AGCTGCACGCATACCGCAAATCGCGGGGCCAATCTTCCTGCCGGCGGAGCCGCGCCGGAA
TCGCGCCGTTTCCTCAACAGCGTTGTCTCCAAGGTCAGTGCAGGCAGCAGCGCCTATGTC
GCACAGAAGGTCGAAGGGGTCGCCACGCTGTCCGACGGCGAAGTGGTGGTTTCCGGCTTC
GCCTATGGCCCGCCAGGAAAACGCATCGGTGTTCGTCTCATCCAGCACTTTGGCACCGGT
GGTTCGCCGTCCGCCGCGGTCAGCGTAGAGCTGGGAACCGTGGCGGTCACCGCCGCGTCC
TGGACCTATTTCCAGCTCAGTGCGCGACTGCCATCGGTGAAGGGGAAGACGCTGGGCAGC
AATGCCGACAGCGATTTCCTGTGGCTGGTGGTGGATCTGTGCGCCGATGCCTATGGCGGT
GTCATCTCCGGTCAGAGCGGAGAGTTCTGCCTTGCGATGATGCAGCTGGAGCGCGGCGAC
AGGGCAACGGCATTCGACCTGCGCCCGCTGGCCCACGAGCTGCAGCTGTGCCAGCGCTAC
TACGAGAAGAGCTACAACCTGGATGTGCCGCCTGGCACGGCCGATGGCATCGGACGCGAC
AACCAGTTCTACGACCGCAGCGTCGGCGTTGGCAGCACCTCGCATATCCGGTGTCGCGTC
CCCAAGCGGGCCATCCCAGCCTACACGGTCTACAGCGATGTGAACGGGCAGGCAGGGCGC
ATATCCGGCGCAAGCGGCGGCATCGGCACGGTGACGTCCATCGTATATGCCGGCCAGTCC
GGCGCACAGGTCAATTACCAATCCGCCGCAGGCAACTGGGGCTCCTCCTTCCATTGGACC
GCCGACGCGGAGCTATGACATGTATCAACTGACCGAAGAGATCGACACCATCAAGTGCCT
GCAGACCGGCGCCTTCATTCCACGTGGCCACCGTCTGTGGAATGACTATGAAGCCTGGTG
TACGGCAGGCAATGTGCCGGAGCCGGTACCGCCGCTGTTCGCACCCGGCTCGGCGCAGTT
CCATCGCTTCATCCGCGGAAAGGCGTGGGAGTGGATGGCCCAGTGTGCCCGCGATCGCGG
CTATGACAGCATCGAGAGTTGCTGCAGCTACGTAGGCAGTGCGGTGCCGCGCTACGCGCA
GGACGCCATCGCCATGATCGCCTGGCGCGACGGGGTCAACCTCGCACTGGAGACTATTGA
GTCCACCGCCGAGGAGACCGCGCCGGACTGGCGGCAGGTCCAGGCGCAACTGCCGCAGCC
GGATGCATTCGGCTGGCCTGCCGAGCAGGCGCCGGAAATCCTCGGCGGCTGAGGAGGACG
ACGCATGGCACGACGCACAATCGACCTTGATACCGTGCAGCCGAACGGAAAGCGGGGTGA
GACGCAACGGCCGGCCTTCACCAAGGTCAATGAGAACTTCGCCGATCTCTACACGGATCT
GGATGAACTCGAAACCACGGTGCAGGATCTCCGGCGCAGGCAGAACGGCCGGAACCGGCT
GATCAACGGTGACTTCAGGTTCTGGCAACGGGGCAGCAGCCGCACTGTGGTGTCGCCTCT
GGCGGTGTATGTTGCCGATCGCTTCCAGGTGGTATGCACCGGGGCGGGGCAGGTCGCGGT
GTCACGCCGCAGCTTCGATGCCCCGGCATTCGGGGTCACGGGATTCATGAACTGCGATCT
CACCGGATCGACGGCCGCGACCGAGGCGTTCGTCACCCAGCCGGTGGAAGGCGTGCAGAC
GCTGGCGGGAAGTACCGTGACGCTGAGCATGCAGGCATGGGCCGCGACGCCGGGCTGCCG
CATCGGCGTTCGCTTCATCCAGACGTTTGGTACCAATGGGTCTCCGGATGTGACGGTCCG
GGCAGGCGTCCAGGAGATCGGCACCGCGGCCGCGCTCAGGTACTTCACCGTCGAGTTGCC
ATCCATTGCTGGCAAGACCGTGGGAGCCAACAGCAAGCTGCACGTCATCGTCGACTTTGC
GACACCCGGTGGTTATGGCGGACAGCTTGTCGGCCAGTCTGGGTCCTTTTCGCTGACCTG
CATGCAGTTGGAGAAGGGGGCGACACCTACCGACTACGACATGCGTGATGACGCAACCGA
GTTGATGCTGTGCCAGCGGTACTACGAGAAGAGCTTCCCGCTGGAACAGGCACCGCAGCT
TGGCATGCCGTCACCGCAGGGCGTCGCCGCCGCGTTCCAGGCAGGCCTGGCGCGCAGTGA
GCAGATCTCCTTCAAGGTCGCCAAACGCACTGTGCCCGCACTCACGCTCTACTCCAACAG
TGAAGTGGCGCCGGCCCTCGGCTACTGGTCGTTGTTCAACGGCAACGGGTGGTCACGCGG
AATGGCTGTCCCGCTGTTCCTTCGTCCCGATGGATTCACGCTTCAGCTTGATTTCGGTTC
TGGCCTGACGCCGTTCTATGCCTATCTGGTGGGCGGCAACTGGGCGGCTGACGCCGAGAT
CTGACCCTGGCCGTCAACACCGGCGCACGCAGCGAGGACTGCACATGACACGAAGAATCA
TCGACCTGGACACCGTCCAGCCCAACGGCAAACGAGGTGAGACCCAGCGGCCGGCATTCA
CCAAGATCAACGACAACTTCGCCGAGATCTACGCTGGTCTGGACGACGCGCAATCGGCGC
TCATGCATCTGGAAGGCCGCATGGCCGGAAGGAACCCGCTCATCAACGGCGACTTCCGGT
TCTGGCAGCGCGGTGCAGCGTTCCCTGCATCCACGGGCTCTCGCTACATCGCTGACCGCT
GGGCGATCAATGCCATCGGCACCAGGGTGGCTGCCTCACGCGAGGATGTGCCTCCAGGCG
GCGGCCAGGGAGGGCGCCTGCTGGCTGGGTCGTGCCACCTGCTTCGGCTGGAGGTGCAGA
GCGTTGCCGGTGCCGGCAACATGGCGCTGGTCCAACAGCGCATCGAGGATGTCCGGACAC
TGGCCGGGCGCACCGTCACGATCAGTTTCAAGGCGCGCGCCTCGGTGGACGACTTCCGCA
TCGGCGTGGAGTTGCAGCAGTCCTACGGAACGGGTGGGTCTACCGCGCGCGACAGCATCG
GCGCCTCGGTCGTGCTCGATACGCTGTGGCGATGGCACCAGGTCACCGTGGAAGTTCCCG
GTCTTGCCGGCAAGACGCTGGGCCCGGACAGCTACCTGCAACTGGGCTTCTGGCTGGACG
CAGGTGCCGATTTCGGCGGCCGCGCGTTCGCCGCCGGGCAGAAGAGCGGCAGCGTGCAAC
TGGCCGAAGTGCAGATCGAAGAAGGCGATACCGCCACCGACTTCGACCGCCGGTCCGAAG
CACTGGAGCTGCTGTTGTGCCAGCGCTACTACGAGACGGTGGATGTAAACCGGATCATCG
GCATCACCTACACCGCCAACGGCGACACGCGTGCGTGCATCCCGTTCAAGGTGCGCAAAC
GCTCAGCGCCCAGAATCTCCTCGCCGTCCACCGCGCTGAACCTGGTGGGCTTCGGCAATG
CCGGCAACCTGGTCAACTTCGACGGCGGAGCGCCCAGCTGGCAGTCCACGGTTGACGCGG
CAGTCATCGCCTCGATGCCGAACAACATGCAGCTCTGGGGCGCGGTGGTGGTGTGGTCGA
CCACCTCGCAGGTGCTGGTCCAGGCCGATGCGGAGCTCTGAGCCATGACAACCCCTGCTC
CGCAGGCGCCAAAGCACGCCTGCTTCACCACCACTGCCTCGCTGCGCCCAGGCCACCACG
TCATCGTACCGTGCGGCCAGGAACGGTACCCCGTACCACCCCCTCTTCCCAATGCCGCAC
AGGAGAACACCCCATGATCACCGCCGATGCCCAGCAGCTTGAGCCGGGTGGCCGCATCAC
CGTCTATGAACTCGACGCCAGCAGTTTCGGCGCCGACAAGCTCTTCTTCCACGCGCACCT
GCAGAGTGGCCTCATCTGGTGGCAGGGCCAGGAATATGGCCCCTGGCCGATCGAGGCCAG
CGGCTTCGAGCGCACCAGCGACCAGCCGCCGAACCCACGCCTGCGCGTAAGCAACATCGA
TGGCCGCATCACCGCCATGTGCCTGTTGTTCGATGACCTGGTCGGTGCCCGCATCATCCG
CCGGCAGACACTGGCCAAGTACCTGGATGCCGCCAACTTCGAGGAAGGCAATCCCAGCGC
GGATCCTGGCGAGCACTTCCCTGATGAAGTCTGGTTCATCGAGCGCAAGATCGGTGAGGA
CAAGCAGATGGTCGAATTCGAGCTGACCACCGCGATCGATCTCAATGGGCAGCAGCTGCC
GGGCAGGCAGATCATCGCCGGCATGTGTGGCTGGCTGGTGCGTGGCGGTTATCGCGGCGC
GTACTGCGGCTACAACGGTCCAGCGGTGGCCGACAGCGACGACGTCGCCACCGATGATCC
GGCGCGTGACCAGTGCGGCGGTCGGGTACGCAGCTGCAAGCTGCGCTTCGGCCAGGACAA
GCCGCTGCCCTATGGCGGCTTCCCCGCCGCGGGCCTGTTGCGCTCCTGATCGATCCCCTC
CCGATTCCACTTTCCAGGCCCGCCCGCGCGGGCCTTTTTCATGGGTGAAACATGCAACCG
ACAACCCTGCAGGCCATCCAGGCGCACGCCGTGGCCGAGTACCCGCGCGAATGCTGCGGG
CTGATCGTGGCCATTGAAGGCCACGAACGCTATCTTCCCTGCCGCAACGTGGCCGCCACG
CCCAGCGAGCATTTCCGCCTGCCCGCTGAGGACTATGCCGTGGCCGAGGACAAGGGCGAG
GTGCTGGCCCTGGTGCACAGCCATCCCGATGCCGCCGCAACGCCGTCCGACGCCGATCGG
GTCATGTGCGAGCGCAGCGGGCTGACCTGGCACATCGTCAGCGTCGGCCAGGTAACAGGC
GAGGCACCGCTGTGCGGTGATCTGCAGACCCTGCATCCCACTGGCTACATGGCACCGTTG
GTCGGTCGCCAGTTCGCCCACGGTGTGCTGGACTGCTACAGCCTGGTCCGCGATTTCCAC
GCACGCGAACTGGGCATCCCGCTGTCCGAGTACGAACGCCAGGACGACTGGTGGAACCAC
GGCCAGGACCTGTACAGCCTTGAACGGCTGCACGCCGAGGGCTTCGACCTGATCGAGGGC
GAGCCGCAGCGGGGCGACATGATCCTGATGCAGATCCGTTCGCCGGTCACCAACCACGCG
GGCATCTACCTCGGCGACGGTCAGATGCTGCATCACCTGCATGGGCGCCTGTCCGAGACC
GTGCCGTACGGCGGCATGTGGGCCGAGCGCACCCGTTGCATCGTCCGCCATCGCGAGGTG
CGCCATGACTGACCGTCTTCGTACGATCCGCCTGTACGGCAAGCTGGGTGCGCGCTTTGG
GCGCAGGTTCCGGCTGGCGGTGAACAGCCCGGCCGAGGCGGTGCATGCGCTGTGCACGAT
GCTGCCAGGATTCCAGCAGTACCTGATGGGCGCAAAGGCCAAGGGCATGGAGTTTGCCGT
GTTCAACGGGCGGCAGAACCTGTCGCGGGATCAGCTGCACGACCCGCCGGGACAGGATGA
CATCCGTATTGCGCCGGTGCTGGTGGGCAGCAAGCGGGGAGGCATTCTGCAGACGATCAT
GGGCGTTGTTTTGATTGTTGTTGGCGTCTACATGAACATTGCGGCCGGTGGATCCGGTAC
CGGATTCATCCAGATGGGTGTGGGCATGGTGGTCGGTGGCGTCGCCCAGATGCTCTCCCC
CCAGCCAAAAGGGCTGGGTGCCAAAGACACACCCGAAAACGCGCCCAGCTACAGCATGAA
CGGCACCGTCAACACGCAGGCGCAAGGCAACCCCGTGCCGGTCGCCTATGGCGGCCATGA
CACCAAGGGCATGTTCATCGGCTCGGCCGTGATCAGCGGCGGCATCCTGGCGGAGGACCA
GTTTTGAATCAGACCACTCATCCCACGCCGCGCACGCGTGGCGCAGCCACGCCAGTGCTG
GCGGGTGCCAAGAAGGGCGCGAGCAACGCCCGAACCCCGGTCGAAACCGCCGACAGCCTG
CACTCGATGGCGGTGGCCCGCATCATCGACCTCGCCAGCGAGGGCGAGATCCGTGGCCTG
GTCGCCGGCAAGCAGTCGATCTACCTGGACCAGGTGCCGATCGAGAATCCGGACGGCACG
CTGAACTTCTCCGGCGTGGACGTGCAGACGCGTTCCGGCACCCAGGACCAGGACCACATC
AGCGGCTTCCCCTCCATCGAGAACGAAGTCGGGGTCAACGTCGAGCTGCGCAGCGATGCG
CCGGTGGTGCGCACCGTATCGGGTGCCGATCTGTCAGCCGTCCGTATCCGCTTTGCGGTG
CCGGCGTTGCAGAAGACCAACACCGAGAACGGCGACACTGAAGGCTACCGGATCATGTAC
GCGGTGGATCTGTCCACCGACGGCGGCCCGTTCAGCACAGTGCTGACCGATGCCTTCAGC
GGCAAGACCACCAGCCAGTACGAGCGCAGCCGCCGCATCGATCTGCCTGCCGGCAGCCAG
TGGCAGGTGCGCATCCGCCGGCTGACCGCCAACGCCAACAGCAGCACCATCGCCGATACC
GTCAACGTGCTGTCGATGACCGAGATCATCGATGCCAAGCTGCGCTATCCGAACTGTGCG
CTGGCGGCGGTGCAGGTTGATGCCAGCCAGTTCCAGAACATTCCCACCCGGTCCTACCAG
CTGTGGGGCCGCATCGTACGCATCCCCTCCAACTACGATCCGCTCAGCCGTCTCTACAGC
GGTGTGTGGGACGGTACCTTCAAGAGTGGCTGGACCAACAATCCGGCCTGGGTGTTCTTC
GACATCGTCACCAACGATCGCTTCGGCCTGGGCCATCGTGTTCCGCTGGACTGGGTGGAC
AAGTGGCGGCTGTACCAGATCGCGCGCTACTGCGATGAACTGGTCAGCGATGGCCAGGGC
GGCAAGGAGCCGCGCTTCACCTGCAGCCTGTATCTGCAGACCCGCGCCGAGGCCTACCGC
GTGCTGCAGGACATCGCCACCATGTTCCGCGGCATCAGCTTCTATGCGGCGGGGCAAGTG
ATGGCCTCGGCCGACATGCCCAAGGACCCGGTGCTGACCTACAGCCAGGCCAACGTCATC
GAAGGGCGCTTCCACTATGCCGGCAGCAGCCGCACGGCGCGGCACACGGTGGCCCTGGTG
TCGTGGATCGATCCGGACGACTTCGGCCGGCAGAAGGTCGAAGTGGTGCAGCACCTGCCC
GGTGTGGCCCGCTACGGCATCAACCAGACCGAAGTGACGGCGGTGGGCTGCCACTCGCGT
TCGCAGGCGCAGCGCGTGGGCAACCACATCCTGCATACCGAGATGCTGGAAACCGAGACG
ATCAGCTTCTCGGTGGGCCTGGATGCGCTGGGCTGCATGCCCGGTGATGTGATCCAGGTG
GCCGACCCGAACCGCGCCGGCCGCCGCAATGCGGGCCGCATCCGTAGTGCGGGCACGCGC
AGCCTGGTGCTGGACTGCATGCCGGAACAGATCGCGGCCGGTGACACCCTGCGAGCCACC
CTGCCCAGCGGGCAGACCGAAGCACGCACGGTGCTGTCGGTGGACGGCGAGACGGTGACC
GTCAGCGCGCCGTGGTCGGCGGTGCCGGTGGCGCAGTCGGTCTGGGCATTGGAATCGCCG
GAGCTGGCCCTGCAGCACTATCGCGTGCTGTCGATCAGCGAAGGCGAGGACCTGACCTAT
CAGATCACCGCGCTCAAGCACGTGCCGGGCAAGTACGCCGCCATCGACGACGGCACGCGC
CTGGAGCAGCCGCCGATCAGCATCATCCCGCCCAGCGTGCAGCCGGCACCGGCCAACGTG
CGGATGGCCTCGCATGTGGTGGTCGACCAGGGCATCGCTACCTCCGTGCTCACGATCGAG
TGGGATGCTGCGGACAAGGCGATCGGTTATGACGTGGAATGGCGCCGTGGCGATCTCAAC
TGGGTCCGCGCTGGTCGCGTCGGGACGCAGAGCCTGGAAGTGCGGGGCGTCTACGCAGGC
GAGTATCTGGCCCGCGTACGCGCGGTCAATGCGCTGGGCGCGGTGTCGCAGCCGACGCTC
AGCATGCTCACCACCATTGAAGGCAAGACGACGCCGCCCCCCTCGCTGGCATCGTTGACC
AGCACTGCCCGCCCCTTCGGCATCGCACTGTCCTGGGGCTTCCCCGCAGGTGCAACCGAT
ACCGAACGGACCGAACTCTGGTACAGCACTGGCCCCAATCGCGAGAGCGCGATCAAGCTG
GGCGACTTCGCCTACCCGCAGGCCCAGCACCAGATGAACGGCCTGGCCGCTGGCGCGCGC
TTCTGGTTCTGGGGACGGCTGGTGGATCGAAGTGGCAACATCGGCCCGTGGTATCCGGCG
CAAGCCGGGGTGATGGGTGAGTCCAGCAGCAACCCGGATGACTACGACGCCTACTTCGCC
GGCCGCATCAACGAAAGCGCGCTGGGCCAACAGCTGAAGGGCAAGATCGAGCGCGTCACC
CAAGTGCTGCCGCTGGTCTGGGATGCCGAGGCAACCTACAGCCCAGGGCAGACCGTCATC
CACGACGGGCGGATCTGGAGCTGGCAGGGCACTGCCGCAGGCAATGAAACACCGCCGGGC
AGCCACTGGAAGAACATCGGCGACGCCATCGCCGAGGCGGGCGCCATCGTCGGCCGTGTC
GATCAGCTGGAAATGGACGTGACCGACGTCGATGGCAAGGTGGCCGCGCAGGGGCAGAAG
GTCGATGGCCTGTTCGCCCAGGTCAGCGACCACAGTGCCGGCGAGGAGGACTACAACGTC
GGCGAGAACGATGTCAGCGCCGGCGCCATCACCGTCTACAGCGTGATGGCCGAGAAGGAC
GCGGCACTGGCCAAGCGCGTGGACACGGTCGAAGCGTCCATCGAAGGTGTTCCAGGCAAG
ATCGAGGGCGTCAGCGCCGCGGTCCAGCAGGTCTCGCAGGCCGTGGTCAACCTGGATGGC
AAGGTCAGCGCGACCTATACGGTCAAGGCGCAGATCACCAGTGCCGGGCAGATCTACATG
GCCGGCATGGGTCTGGGCGTGGAGCAGCAGCCAGATGGCAGCTATCAGAGCCAGATCCTG
ATGCAGGCTGATCGCTTCGCGCTGATCAACACCAACAGCGGGCAGGTCAGTGCGCCCTTC
GTGGTGCAGGGCGGGCAGACCTTCATCAGCCAGGCACTGATCGGCAACGGCTGGATCCAG
AACGCCATGATCGGCGATGTGATCCAGTCCAATGCGGTGGGTGCCGGCGGGCAACCACGA
TGGAGGCTCGACAAGAACGGCACGTTGACGATGAACGGCCCCGAGAACGGCGGCCGCCTG
ACCATCAATGACAGTGTCATCCACGTTTACGACAGCAACGGCCGCGTCCGCGTCCGCATG
GGGATCTGGTAATGGCAACAGGTATGCAGATATTCGGCCCGGACGGGCAGATGTGGTTCG
ACACCAATGATCGTGCCGGCAAGATCATGGGCACTCTCTCGGTCGTTGGGAGCTCGTCCA
GCAGTGTGGGCCTGGCCGGCCTGGGTGAGCCATTTGCCATCCTGCCCAGCCCTGGCTCCG
ACAGTTGGCAGGACCAGAATGGCAATCAGTTTTCCGCGCCTGCGCTGGGGTACATGTCGT
TTGTCGACGGCGGCAATACATTGCGGATGCAGTTCACGTTCTCGCCGATTGCCAACCCGA
CTGCTTCCATCTACTACGGAGTCTTCTGATGTCTGTTGGTCTTGAAGTCACCAATGACAG
CGGCGTTCCGGTTCTTGTGAACGCACATTCCTTCGTCTTCTTTTCGATAGCCAAGGGCAC
GCAGTCCATTGCAACCAATACGTCCGCCTATGGCGCGAGCGGGTTTGTAAGCCTTCCCGC
ACAGAGCGTGCCGTACCTGGTGTTCATCCGCTGCAATGGCGGATCCGCACAGGTGATGTC
AGCGCTGAATGGCTTTTACTGGAGCATGGGGCAAGGGACCACCAGCTTCGAGTGGTGGGC
ATGGGGGCGGGCGGTCAACAGTGGAAGCACAGGCATGCAGGTCTACAACGCCGACGGATC
CATCCAGTGGGATATGTCAAACCGTCCACTGCGCATCGCTGGTTTGGTCGATAAATCGGG
TGGAAGTGTTCCAGGCTTTACCGAGATGTCCACCGAAAATGTGAGGCAAGGGCCACTGTT
CAACGGTCCTGGTGAGAATCTCGCCTATCTGATGTCCGACATTGGACTGTGCCATGACAT
CTACGCCTACTACGGAAGTGGCCCGACCATTCGCGGCAACATGCGCTATCAGCCGTACAT
CAATACTCCAAATGCTTCGCAGGTGCGATTGAACTACTGCAGGCGTAGAGAGAACCGTCA
ACGTTCGTTGAGCGGCGCGTCCTACCAGAGTTTCACGGGGCAGTTGCCGAACTTCCTGAT
TGCCGCACACACCTACTAGCCTGAATCAGGCCCGTGCAGGCGGCCATTTGAGCCGCCAGG
GCCTAGACTGCGCCCCTCCTACGCTCCTCGACGACGCACTGCAGTGATCACGCCACCCTG
ACCCTTGCCGCACATCGGCAGCCGGCCCGCCCGGCTCAGGATGGTCGGCCTGCTCGAATC
GATGATGACCCTGCAGATCGTCGAGGACATCACCGAGACGCCCAGCGAGCGCAACCGCGA
ATGCGTCGGCCAGGGCGTGGCGAATACGGTCACAGGTTTCCTCGGCGGCATGGCCGGCTG
CGCGATGATCGGCCAGTCGGTCATCAACGTGACGTCCGGTGGCCGTGGCCGCCTGTCCTG
CCTGGTGGCCGGCGTGCTGCTGCTGGTGCTGGTGGTGTACGGCAGCGACCTGGTGCGGCA
GATCCCGATGGCCGCTCTGGTGGCGGTGATGATCATGCTCAGCATCGGCACCTTCAGCTG
GCGCTCGCTGCGCGACCTGCGCACGCATCCGCGCAGTTCCTCGGCCGTGATGCTGCTGAC
CGTGGTGGTCACCGTGGCCACCCACGACCTGGCCAAGGGCGTGCTCAGTGGCGTGCTGTT
GTCGGCGCTGTTCTTCGCGCGCAAGGTTGGCCGCATGCTGGATGTGCAGCGCGAGGATGT
CGCAGACACGCAGGTCTACCGCGTACGCGGGCAGGTGTTCTTCGCGTCCGCCGGCCAGCT
GGGCGCCGCGTTCGACTACCAGCATGTGGCGCCGAAGGTGCAGATCGACCTGCGTGATGC
CCATCTGTGGGATCTGACGGCGGTGGCCGCGCTGGAACGCGCGCAGGAAAAGCTGGCCGC
GCATGGGGCGGGGGTGACGGTGGTGGGCCTGAATGCGGCTAGCCAGACGTTGATCGAACA
GGTAGGCGGGCGCGGAGGCGGGCACTGAGGTTCCAGCGTCCGCGTCTGAGACGGCGTGCA
CGCATTCTGAATCCAGTCAGGCAGTTGAAACCGGCGCTGTCGTAGCATTGCCGGCGTGAT
GGGGGTCGATGGACGGCCCCTCTTTGCCGGCACCCGCTGGCGACACGCAAGGGAGAAACC
GGCAATGCAGGCATTGGGCGCGCTTGGGCGCAGCGAACGGGTCGGCGTCGGCCGTGGGTA
TTGGAAGGTGCTGGCCCTGTGCCTGGCGCTCACCGCATGCCAGGCGCCTTCTTCCCAGGC
ATCGACCGAAACGGCGGCTCCCGCGTCGATTGCTGCGGCATCGCCGACAGCCCCTTCCGG
CCCGGCATCGGCAGATTCCCCCCACTACCCGGATGCGTCCTATACCGAGGGTCGCCTGCG
CCCCGCCTATGGCTGGTGTGTGGATGGGGTGGAAGATGCAGGCAAGCTCCAGGCCTGCGG
CAAGGACGAACTCGCCTACTAGGAAGCGCGCCTCGAAGCGGCGGCCAGCAAGGCGCTGGC
CGGGCTCGACGCCGCTGCTCGGTCTGCATTCCAAGCCACCCAGGCGAGCTGGCGTAGCGA
TACAGACCGTTATTGCCGCGATGTCCCCAACGGCACCGTGCAGCAGCTGCAGGGCACGCA
GGAATGCCGCCTGTACCGTGTCGCCAACCGTGCCGACCAGCTGCTGGCGCAGAGCGCGCC
GCCGGATACCTCGTATACCCAGGCAGCGCCGCGTCCGGAATACACCCGTTGCGTGCAGGA
CGCCCGCGGCATGGACGACCAGCTGGAAGCCTGCGATACGGCCGAGCTCGCCCACCACAA
GGCGCTGCTGGAAGCACTGGTCGCGCGACTGATGGACGGCCCCGACGGCCCGGCCAAGGA
CCGCTGGATGGACGAGCAGGCCAACTGGGCTGCAGACACGGACAAACACTGCAGCCAGGC
CACTGACAGCGTGGGCCCGGCGTTGGATGCACAGTCGTGCCTCATCAATCGTTACGCCAA
CCGAGCGGTGGAACTGCAGAAGGGCGTGTTGGCGCGATGATGAGCCTCGATGCCGGCATT
GCAGGGGGCCTCGACGCCGATCCGAAAGCCCGTCTGCTGGCAGGGCAGCGGAATTGACTG
CGGTCAAGCCTTCAAGATGTTCTTGAAACGACAGTTTCGTTGAGATTCGTGAGCATTGGG
CATCATGTGAGCGACCTCAACATACGAATTCGCGAACGCGATCGCGAGGACGTTGCGCCG
TGCAGAATGCAGTTGGGACAAGGTGCACACATTCTGAATCCAGTCAGGCATCTGAAATCC
ACGCTGGCGTAGCATGCAATTCCCGATGGGGCCGATGGACGGCCCCGCGTTGACGGGCCC
CGCGCCTGGATGCCAAGGAGATGCAAGCAATGCAGGGAACAAACCACCTTCCAGCGGCCC
CCCGCGAAACGTTCGGCAGGGCCGGGGCCATCGCGCTTGCGCTGGCCCTGGGCCTCAGCC
TGGCAGCATGCCAGGCCAAGAGCCCGGAGGCGGATACGGCAGTTGCCCCCGCGGCCGCCG
CGCCTGCCACTGCATCGCCGCCTGCCACTGCATCGCCGCCCGCCACTGCAGAGCCTGCAC
GCGCCGCACCTGCCACGACAGCGGCCGATGCCGATGACCAGGACATGCCGCCGCAGCGCC
CGGATGATTCCTACAACAAAGCCACGCTGCGGCCGCAGTACGCCACATGCGTGAAATCCA
GCGGCGGCGAGACACCGGCACTGCAGGCGTGTGGTGATGACGAGCTTGCCTGGCAGGAGC
AGCGACTCGAGCAGGCCTTCATGAAGATCGTCGACGGTCCCGATGGCAAGGACAAGGACA
GGCTGATGGACGAGCAGGCCGCCTACATGTCCGATACCAATCGCTACTGCAGCTGGAACC
CTGCCGAAGACGGGCAGGGGCAGATGCTGGACGCGCAGTCCTGCCGGATCAATCGCACCG
CCAACCGTGCCGACGTGCTGCAGGCACTGACCTCGAAGTAATTCCCCCGCAAAGGAGTGC
AGGAAAATGGATGTTGTGACCCAGGCAAAGCAGGCAATGGACAACTGGCATCGCGGCCAG
ACGTCGGCGCATTTCGAAACCGGAGGTCGCGGCCCCGGCCACGTTTCCACCGGCAGGGGC
GACCATGGCGGCGTGTCGTATGGCAGTTACCAGTACGCCACCAACGTTGGCGGCGTGGAT
GAGTACGTCGCCGCCTCGCGCTATGGCAACCGCTTCAACGGCCTGCAGGCAGGAACCCCG
GCCTTCACCGAACGCTGGAAGGAAGTGGCGGCCGCCGATCCCGCAGGGTTTGCCAGGGAC
CAGCACGACTTCATCCAGCACAAGTACTACGACGTGCAGATGGGCCGCCTGAAGGATGTG
GGCATCGATCTCTCCGGCCGTGGTGCGGCCGTGCAGGATGCGCTGTGGAGTACCTCGGTG
CAGTACCGCGGCATGACCCGGTCGGTGTTCCAGAAGGGCCTGCAGCAGGCCTATGGCGAA
GACTTCAAGCTGACTGAGCTGAGTGACGAGCAGATCGTCCGCGCGGTGCAGGACTACAAG
CACGCCAATGTGCAGGTGCACTTCCAGAGCTCGCCCACCCTGTGGGATTCGCTGCGTGAT
CGTGCGCTCACCGAGAAGACCGCACTGGTCGGGCTGGCGCGCTACGACCAGGTCAACCAC
AACCCCGAGGCTTACCGGGGCAAGGATTACCAGCAGGTGTTCGGTGAACCTGAGCCCGGC
CAGCGCGGCCAGCGCGGCCAGCGTGCGGCGGCATCGGCGATGGCCGACGGCGTGCTGGCA
CCCGGCGAGCGCGGTACCGAGGTCCAGGCCCTGCAGGCCAAGCTGATCCAGGCCGGCCAT
AGCGGTCGCAACGGGCAACCGCTGACAGCCGATAGCCACTACGGTGCCAATACCGAGCAT
GCAGTGCGCGAGTTCCAGCAGGCGCATGGGCTGACCGTCGATGGCAAGGCCGGCCGGCAG
ACCCTGCAGGCCCTGGATACGGCGGTACGCGAGCACACGCCGGCGCAGCCTGTGGCACCG
GCCACGCCTGCACCGGTCACTCCTGCTGCGGCACCCGCACCCGCGACTGCGCGGGAAGCC
GATGCCGCCGCCGCGCCCGGTGGCCAGCGCATCGTCGTGGTCGAACCCTTTGGCAACGGC
AGCAGCAACCGCACACTGCGCCATGGCACCAGTGGCGAGGATGCCTATCGCGAACTGAAG
ATCCATCACCCCAACACCAACGCCGAGGCCGTGCGCACCGGCAATGCCGCCAAGGCTGAC
CGCCCGTCGGCCATGGTCGAGGGCGAACTGGAAACGGTACGGACCCGCGGTGATCGCAAC
GGCATCCCGCTGGTGCACAAGGATCTGATCCTGAGCAATGCGCGCGGCGACCGGGAGGTG
ATGATTCCCAATCCGGTCGCCGGGTATGTCCAGGTCAACAATGACAAGTGGAATTCGATC
AGCATCTGGAGCCATCCGGCCGGGCATCCGCAGCGTGAACTGGTCGGGCAGGTGCTGCAC
GGTGCGCGTGGAACCACCCCCTACAAGACCGGTGATTTCGTCGAGTACGGTGCGCCGTTG
ATCCGCCAGTCCGATGCCGGTACCCCGGGCGCCGTGCACGCGCATATCGAGCTCGAGCCC
GATCAGTACCGCAGGTTCCTGGGTGACATGCTCAACGACCGCATCACCCTGGGCGGCAAG
GTCCACGCGCAGGGCCCCGAGGCCGCGCAGGCCGCACGCAGTGCACAGCAGGCGCCGATG
GCCGATGGCGTGCTGAAGCAGGGCGAGCGCGGCGATGAGGTCAAGGCCCTGCAGGGCAAG
CTGGCGGCGCTGGGCTACGCCGGGGCCGACGGCAAGCCGCTGCACGCCGATGGCGTGTAT
GGCAAGGACACCTTTGCAGCGGTCAAGCAGTTCCAGGCCAACAATGGCCTGGACGACGAT
GGCAAGGCCGGCCGCAGGACCCTGGCGCAGGTGGATGCGCCCAACGCGGTGAAGGCCGGT
ATCGCGCCGGCGGCACCGGCCCAGGCCGAACCTGCAGCGCCGGCCAGCATGCGAGACGCC
GGGCATGCCGACAACGCGCGCTTCGGCCAGGCTTTGGAGAAGCTGCAGGCGCTCGAACAG
CAGCGCGCCCAGGCCGGCCTGAAGCCGCTGTTCGCCAACTCGCAGGAAGCCGAACGAGCG
GCTGGCCAGCTGGCCTACGAAAGCAAGGTGTCCGGCATGCGCCAGATCGACCATGTCGTG
GCCCGCCCGGACGGCACCGGCCTGTTCGCGGTGCAGGGCGAGCTGGGTGACCCGGCAGCG
CAGCGGACCTTCGTCGACCGCCAGCAGGCGGTGTCGCACTCGGTCGAGGCCAGCAGCCGG
CAGAGCGAAGCGCTGGACAGTCAGTTCAACCAGCGTGCGCAGGAACAGCAGCAGGAACAG
GTTCGCAACCGCGGGTTGTAAGCCGCGCGGTGTCCCCGGGGCCGGTCGAGCGGCCAGCCC
CGGAGCCACCCGCCGCCATTCAGCCGTCCGGTGTAAACTATTGATCTCACTGGCAATGCC
AGTCTCCGCGATCAACACCCCGATGCCGTCCGCCACCGCCCGTTACGCCGATTCCCTGCG
CCTGTCCGTTGCCCCCATGATGGACTGGACCGATCGCCATTGCCGCGTGTTCCATCGCGT
GCTGGCACCGGGTGTGCGCCTGTACACGGAAATGGTGCACGCCAACGCGGTCATCCACGG
CGATCGCGAGCGCCTGCTCGGCTTCGACCGCAGCGAACAGCCGCTGGCGCTGCAGCTGGG
GGGCAGCGATCCCGCGCTGCTGGCGCAGGCTGCGCGCATCGCTGCCGACTGGGGCTACGA
CGAGGTCAACCTCAACTGCGGCTGCCCGTCCGACCGCGTGCAGGCCGGGCGCTTCGGCGC
CTGCCTGATGCGCGAGCCGATGCTCGTGGCCGAGTGCGTGGCGGCGATGGTCGATGCCGT
CGAGATCCCGGTGACGGTGAAGTGCCGCCTGGGCGTGGACGAGGACAACGACTACGACGT
GTTCGCCGCCTTCGTCGACCGCCAGGTCGCCGCAGGTGCCGCGATGGTGGTGGTGCACGC
GCGCAACGCGTGGCTGAAGGGCCTGTCGCCGAAGGAGAACCGCGAGGTTCCGCCGCTGAA
GTACGACTGGGCCTACCGGCTGAAGCAGGAGCGCCCGGCGCTGCCGGTGGTGCTCAACGG
CGGCCTGGCCAGCGTCGAGGCGGTGCAGGCGCAGGCCGCGCACGTCGATGGCGTGATGCT
GGGCCGCGCGGCCTACCACGATCCCTACCTGCTGCATCAGCTGGAGGCGCTGCAGACCGG
CGCCCCGCTGCAGGCCCGCGGCGACCTGCTGCGCGCGCTGCGCCCCTACGTGGAAGCGCG
CTTGGGCGAAGGCCTAGCGCTGAAGCACATCACCCGCCACCTGCTCGGCCTGTTCCATGG
CCAGCCCGGTGGCCGCGCATTCCGCCAGGTGCTGAGCGAGGGCGCACACCGCCCGGGCGC
CGATTGGAGCCTGGTCGAGCAGGCGCTTGCCGCGACCGAACGCGACGCTGATCGCGCCGC
AGCGTGACCGCTGTCACATTCCTGACTTGACAAGGCGCGGCGATTCGTTCCGAATGTTCA
CCTAGCTGAACATCGCGGGGCCGCGGCCGGAAAAGTTCAGACCGGATTCACTGCCCCAAA
CCAAGAATTTGCAAAGGATTTGTAAAGCGCCGGGCCCCGAACCCGGCATCCGGATTTACG
ACTTTTGAACGAATCGCCGTGCTCGGCTAGGATCGCATCGATGTCTTCCGCTCCCTTCCA
TCGCCGCATTGCCCTGGCCACCTGCGTGGTCCTGTCGGCCGTGCCGCTGTCGTCGGCGCT
GGCACAGCAGCCGCCGCGGGGTGAGCAGGGGCGTGCGGAGATGATGGAGCGGGGCGAGCG
CGGCAACCGTGGCGACGAGCGTTCGCTGTCCGATGCCGTGCGCCGCGTGCAGCGCACCAC
GGGTGGTCACATCCTCGGTGCCGAGCGCGTGCCGTTCGATGGTCGTGATATCAACCGGGT
GAAGTACATGGACGACCGGGGCCGGGTCCGCTACATGGACGACCCCGCCCCGTCGCGTTC
ACAGCCGCGCACGCCGCGGTCGGATATGTCATCACTACGCGGCGATAACCCCTGAACAGG
GATAGTTGTCGCTATCAACCCGTACCCCACAGGCCTCCGGGCCACACCCAGGACACTAGG
GAGAGTTCATGCGTATCCTTCTGGTCGAAGACGAAGCCCCGCTGCGTGAGACCCTGGCAG
CCCGGCTCAAGCGCGAAGGCTTTGCCGTCGATGCTGCGCAGGACGGCGAGGAAGGCCTCT
ACATGGGGCGCGAAGTTCCGTTCGATGTCGGCATCATCGACCTCGGCCTGCCCAAGATGT
CGGGCATGGAGCTGATCAAGGCCCTGCGTGATGAAGGCAAGAAGTTCCCGGTGCTGATCC
TGACCGCGCGTTCGAGCTGGCAGGACAAGGTCGAGGGCCTGAAGCAGGGTGCCGACGATT
ACCTGGTCAAGCCGTTCCACGTCGAAGAGCTGCTGGCCCGCGTCAACGCGTTGCTGCGCC
GCGCCGCCGGCTGGAGCAAGCCGACCCTGGAATGCGGCCCGGTCGCATTGGACCTCGCCG
CCCAGACCGTCAGCGTGGCCGGCAGCAATGTCGACCTGACCAGCTACGAGTACAAGGTGC
TGGAGTACCTGATGATGCATGCCGGTGAACTGGTCTCCAAGGCCGACCTCACCGAGCACA
TCTACCAGCAGGACTTCGACCGCGACTCGAACGTGCTGGAAGTGTTCATCGGCCGCCTGC
GCAAGAAGCTGGACCCGGATGGCGAACTGAAGCCGATCGAGACCGTACGCGGTCGCGGCT
ACCGTTTCGCGATCCCGCGCAACGAGGGCTGAGCCGGCTCACCCTGGCGATAACACGATG
TCCGGCCGTCTGTGGTTCTTCCGACGCTGGCGGCCGCGCTCACTGCAGGCGCGCCAGATG
CTCGCCGCGTCCGTGGGCCTGGTGGCGTTCCTGGCCCTGGCCGGTTACGCGCTCGACGCC
GCCTTCGCCGATACGGCGAAGGCGAACCTGCGTGAGCGCCTGAAGAACTACGCCACCTCC
TACGCGGCCGGCATCGACTTCACCCGCGACCGCTCGCTGTACATCCGCGAGCAGCCGCCG
GATTCCCGCTTCGACGTGCCCGGCAGTGGCCTGTACCTGCAGGTAGTGATGCCGCACGGC
AAGGGCAATTCGATGTCCGCTGAAGGCCCGATGCTGCCCACCGTCGGCGGCGGCCTGCTG
GCACCGCGCCAGGAGGTGTTCGAAGGCCCGCTGCCGATGATCCAGATCGACGGCAGCCAA
GGCTCGGTGTACCGCTACGGCCTCGGCCTGGTGTGGGGCGCCGATGCCGACCCCGCCACC
GAATTCCCGTACACCATCTATGTGATGGAAGACTCGCGCGCGCTGGGTGCCCAGCTGCGC
GTGTTCCGTGGCCGCGTCTGGTTCTACCTGGGCGGCATCGGCCTGATCCTGCTGCTGCTG
CAGACCGTCATCCTGCAGTGGAGCCTGCGCCCGTTGCGCCGGGTGATCACCGAGCTGACC
AAGGTGCAGCGCGGCGAGACCGAGCGCATGAGCGAGCGCCACCCGCGCGAGCTGGAACCG
CTGACCGACAGCATCAACGCCTTCATCGAAAGCGAGCGCGAGAACCTCGAGCGCCAGCGC
AACACCCTGGCCGACCTGGCGCACAGCCTGAAAACGCCGATTGCCGTGTTGCGCACGCAG
ATGGACAGCGGTGCCGGCGACGGCGCGCTGCGCGAAGAACTGGACGTGCAGTTGCAGCGC
ATGAACAACCTGGTTTCGTACCAGCTGGCGCGCGCGGCCTCCTCGGGCCACAAGCTGTTC
TCCGCGCCGCTGCCGATCGAGTCCAATGCCGAGGAAATCGTGCGTGGGCTGGAAAAGGTC
TACGCTTCCAAGGGCGTGCTGTGCGAATTCGATATCGATCCGGCCGCACGCTTCCACGGC
GAACCGGGCGACCTGCAGGAACTGCTCGGCAACCTGCTGGAGAACGCCTTCAAGTGGGCC
AACCGCCGCGTGCTGCTGACCGCGCAGCCGCTGCCGGCCCCGAACGCGCGCCGCGCCGGC
CTGCTGCTGGCGGTGGATGACGACGGCCCGGGCATTGCCCCGGACGACATCGGCAAGGTG
CTGCAGCGTGGCGTGCGTGGCGACGAGCGCGTGCAGGGCCACGGCATCGGCCTGTCGATC
GTGCAGGACCTGATCAAGGATTACCGCGGCGAACTGACCGTGGGCCGTTCGGCCGAACTG
GGCGGCGCCCGCTTCGAAGTGCGCCTGCCGCCAGGGCCGTAAGCCTCGTTGATCGGTAGT
GCTGGCCGCTGGCTGGCAACCAAGCAATGCCATCGAAGATCATGGGGTTGCCGGCCAGCG
GCCGGCACTACCGCACTGCGATCCTGGGCGGCTCGCCGTAGAACCGTCGCAGCTGCGCCG
CCACCTCCGGCAACGCCTGCTGCAGCAGATCCGGTGCCGAGAAGTGGTACTCGCTGGCCA
CCGCGAAGAACTCTTCCGGCGCCTCGGCCGCATACGGATCGATCAGCGTCTCTTCGCCTG
CGTCCACCTGCGCACAGAACGCGTCGTAGGCGCGCTGGAACGTGCCCGCCCACTCGCGCT
GCCATTCGCGCGGCAGCGGCGGCGTACCGTCCATCGCACCATCGAGCGCATCCAGCTTGT
GCACCATCTCGTGCACCGCCACGCAGTAGCCCTCGTGCGGCGCCGCCAGGTCGGCCTGCA
CATCGGCCCAGGACAGGATCAACGGACCGCTGTCCCACGACTCGCCGATCAGCTCGTCAT
CCCACTCGTGCAGCACGCCAGCCGCATCCATGTGGCTGCGGTGCACGCGGAAGGCATCGG
GGTAGACGATCAGCTGCGACCAGCCCTCCAGCCCCACCTCACCGAACGCCAGCAGCGGCA
GGCAGCACAGCGCGGCCAGCAGCACGCCGTCACCGGCCTGCAGCTGCAGCTCACCGATCG
GGGTGATGGTCTTCTCGTGCAGGAAGCGCGTGGCCAGTACGCGCAGGCGCGCGCGGCGTT
CATCGTCCAGTCCGTGCAGCCAGGCCGCGCGGCGGCAGGCGTGTTCCCACAGTGCATCGT
CGATCGGCCGCGGCGTAGGCCGCAGCCACTGCAGCAACGACTTGATCAGCGGAACATTCC
CGGCAGGTAGCTGTGCCACTTCGGCGCACGGATGCGCTGCAGCACGTCATCGTCGCTGCC
GCCGCCCCCGGTGCTGGTGGCACTGCTGGCCGCAGGGCGTACCGGTGTCGGCTTGGTGGT
CGCAGCCGAGGCAGTCGCGGTCGGCGCGCGCTGCGAGGCGGCATCACCGTTGGAGGACAC
GCAGGCGCCGCGGCTGTCGTCCAGCGCTGCCGTCGCAGACGCCGCGAAGGGCATCATCAG
CAGGATCAGGCAATGGGCATAACGGCGCATTGACGACATCCACGTTAAGGGAGGGTGAGT
TCCCGATTCTAGCCCGAACCCGGCGCCCCGTTGGAAGCCCCCGCGGAACCCAGCGTGGCG
GGCGTCGCTGGCGGCTTTCCCGCATAATTCCTGCCTGACTTCGTGGAAGCTGCCGTGGAC
GATCGCCAATTGCTGGCCAAACTCGCTGCCGGTCGCCTGTCCGGCGACGCCCTGGCCCGT
GAGCTGGGCCAGACCCGTGCGGCTATTTGGAAGCGTATTCAAGGGCTTAGGGCCGCCGGT
GTGGATGTCGAGGGCCGTGCCGGCGAGGGCTATGGCCTGACCCGCCCGGTTGACCTGCTG
GACCCGGCGGCGATCCGTGGTGGCCTGCCGGCCGGGGTCCTGCCGCTGCTGCACGACCTG
CAGGTGGCCTGGACGGTGGACTCCACCAACGCTGAATTGCTGCGGTGCAGCGCGCCCCAG
CGCGGGGTCAGCGTGCTGCTGGCCGAACGCCAGACCGGTGGCCGCGGTCGTCGTGGCCGT
ACCTGGGCCTCGCCGCTGGCCGCCCATGTCTACCTGTCGGTGCTGCGGCTGTTCTCCGGA
GGCCTCGGCCGCCTGGCCGGCCTGAGCCTGGTGGCCGGCGTCGCCGTGGCCGAAGCGCTG
CACGATCTGGGCTACACCCAGGCGCAACTGAAGTGGCCGAACGACCTGCTGGTCGATGGC
CGCAAGCTGGTTGGCCTGCTCGCAGAAGGCGGTGGCGAATACGCCGGCCCGGCGCGCGCG
GTGATCGGCATCGGCATCAACACGCACATGCCGCCGTCGTTCGCCGAGCAGATCAGCCAG
CCGTGGGTGGACCTGGACACGCTGGCTGGCAAGCCAGTGGATCGAAACGTGGTTGTTGCC
GCCGTGCTGGCGCGCCTGCTGCCGGCGCTGGAGGAATTCGATCGTGAAGGTCTTGCTCCG
TTCCTGCCGCGCTACGCCGCCTTCGACATGCTGGCCGGCCGCGAGGTGCGGGTGGAACTG
GATGGGCAGTGGCAGCATGGCACCGCACTCGGCCTGGCCGATGACGGCGCGTTGCGCGTG
CGCATCGATGGCCGTGAGCGTCTGCTGCACGCCGGCGAAGTCAGCGTGAGGGCAGCATGA
GCGATTGGTTGTTCGACCTCGGCAACTCGCGCTTCAAGTTCGCGCCGTTGCAGGGTGACC
GTGCCGGTGACGTGCAGGCCTGGGCGCATGGTGCCGAAGGCATGGCCGGGCAGCCACCGC
ACAGCCTGCCCAGCGGCCGCACCGCGTTCGTGGCCAGCGTGGCCGCACCGTCGCTGACCA
GCGCCATGCTGGACCAGCTGCAGCGCCGCTTCGAGCATGTGCATGTGGTGCGAACCAGCG
CCGAATGCGCCGGCGTCCGCATTGCCTATGCCAAGCCGGAAAAGTTCGGCGTCGACCGCT
TCCTGGCCCTGCTGGCCGCAGCCAAGGCGCAGCGCCCGGTGCTGGTGGTCGGCGTGGGCA
CCGCACTGACGATTGACCTGCTTGACGCCGACGGCCAGCACCACGGTGGCCGCATTTCCG
CATCGCCCACCACCATGCGCGAGGCATTGCACGCCCGTGCGGTGCAGCTGCCGGCCACTG
GCGGCGACTACAGCGAGTTCGCCAACGACACCGCCGATGCGTTGGCCTCCGGTTGCGATG
GCGCCGCGGTGGCGCTGATTGAACGCAGTGCGCAGCAGGCGCACGCGCTGCTGGGCGTAG
CGCCCTCGCTGCTGGTGCACGGTGGCGGCGCACCGGCACTGATGCCGTTGCTGCCGGGTG
CCGACTACCACCCCTCGCTGGTGCTGGATGGACTCGCCCGCTGGGCGGTGCACCAGCCCG
CAGGCTAGTATCCGCGCATGCTGACCCGTGCCCTGATCGTCGTACTGGCCGTTCTCAATC
TTGGCGTCGCCTGCTGGTGGCTGCTGCGCGATGCACCGCAGCCGCCTGCGCCTGCACCGC
AACCGGCTGGCGTCGCCGAGCTGCGCTGGGTGCCCGGTGGCGCGGATGCCAATGCCGCAG
CCGAGGCCACCGCCGCCGCCCCGACCGCACCGCTGATGGAGCGCGAACCGGCCGCGAAGA
CCGCAGTGGCTGCGACGCCCGCACCCGCGCCGGCCGTGCCGGCCAAGCCGGAAATTCCCA
AGCCGCAGACGGCTGACGCTGCGCCGGTTGCTGCCGCCGCCAAGCCGGCAACACCGCCTG
CACCCGTTCCGGCACCGGAAAAGCCCGTAACCCCGCCCGCGGCCGCCGAGCCGCCGCGCT
GCGTCGCGCTGGGTCCGTTCGCCGACCGCGCCGCCGCGACCACTGCGCAAGGCAAGGCCG
GCGCGCTGCTCAGCCAGGCGCGCCTGCGCGAACAGCCCGCTGCCAGCGGCAGCGCCCGTT
ACCGGGTGATGCTGCCGGCCGCCGCCAACCGTGATGAAGCGCAGGCCACCGTGAAACGTA
TCGTCGCCGCCGGCCTGAGCGACTACTACATCATCAGCCAGGGGGAGGAGGCCAACGCCG
TGGCGCTGGGCCAGTACCGCAATCACGAAGGCGCCGAGCGCCGCATGGCAGCGGTGCAGG
CCGCCGGCTTCCAGCCGCGCCTGGTGGCCAGCGGCGACGCCGGCCAATGGTGGCTGGAAG
GACAGCTGGCGGCGGGCACGCAGCCGGCCCAGGCCCAGCAGCGCAGCGGGGCGGCACAGA
GCCGGTCGCTGGACTGCACGCGGTTGCGCTAGAATCCCCGGACCGCGGCGCTGCCGCCGG
TGCACCACCCATGCCGCTTTAGCTCAGTTGGTAGAGCAACTGTCTTGTAAACAGTAGGTC
ATCCGTTCGATTCGGATAAGCGGCACCACATGGGAAGCGCCGAAACGCCTTGAAAATAGG
GGTTTCAATAGAAAAGGCCAGCGCGGGGCGCTGGCCTTTTTACGTCTACCGGGAAAATTA
CCGGGGCTCGATCCGCGAGGCGGCGACCGTGTGGACTGCAATGGAACTGTCACCCCTGCA
GACGCGGCTGACCGCGCTTAACGAATGGCTGGGCGATGAGGTGATCCGCTTCAACCCCTT
CGACCTGGGCGCCGCAGCTTAAGGGCTGCTGGTCCACCTCAATGGGCATCTGCCTGGGAG
GTGTGTTTTTGTCCAGAGGGGGGGGGGGGTTGCAGTGTACCGTGTATCGGTATACGATAC
GCCTGTCGCTACGAGTAAAGGAGGCGCCGGTGATAAAAACGTATGGAAGTAAGGATACCG
AACGAATAGCCAGCGGTAAGAAGGTCAAACCTCTGGCAGGTATCGAGAGGCAGATTCAGA
TCAAACTGGTGTACCTGAATGCTGCGGTGACGTTACAAGATTTGAAGTCACCGCCCGGCA
ACCGATTGGAAGCGCTGAAAGGCGACCGAGCTGGGCAGCACAGCATCCGCATCAACAACC
AGTACCGCATCTGTTTCAAATGGAAGGATGGTGACGCCTACGATGTAGAAGTCACCGATT
ACCACTAAGGAGAGTGAGCGCCGGCTAACACCGGCGCGGGCCTCCCAAGTAAGACCCTCA
GTCCATCACGTAGAGTCTCATTTAAGAATCGAATTTCAGCTTCACACAATTGGAACATTC
CGTAAGCATTCACACTCAAATAGGAGGCGCCGCGCACGCAACGTGCGGCGAAACTATCAA
GTCCATGACACGCGCCAACGCGAAAACCGCCACCGCGCTCCCCGCAATTCACCCGGGAGA
GATCCTGTCCGTCGAGTTTCTAGCCCCGCTGGGTATGTCCGCCCGCGCTCTGGCCCATGA
AATTAACGTTACCCCGGCCCGCGTTTCCGACATTATCGCAGGGCGTCGCGGCGTAACTGC
CGATACCGCTTTGCGCCTTGGGCGCTACTTTGGCACCTCGGCCGAGGTGTGGCTTAACCT
GCAGGCCAACTACGACCTGGTGACGACCAGTGCTGAGTTGGCCGATGTGATCGACGAAAT
CACCCCTCGGGCGGCATAAGCCCAAACCTCGGTAGAAGGAAGGTTACCCTTCCTTGCCTT
CTGTAGCGACCAAAGCCCCTGCCTCACGGCGGGGGCTTTTTGTTGCGCGGCTGTTGCCCG
CACTTCACTGTGCACCAGCCGCCTCCGGGCGGCTTTCGTTTGCCTGGTCGGCCTCCGGCA
ATTCGGGCCTGAGAACCATGAGTTCGTCCGGTAGCGCTTCCAGCCTCGCCATGTGAAGGT
CGTAGCTCCCTTCGGATAGGTAGACCACCGCTTCGAGTGCACGTGCAGCATGGACCAGCG
AGTAGGTGGCGAGCGAGAGGACGAGGAACAACACGTCGTATGCTACGGGCGCGCGAAGGA
TCAGCCCGCGCTCGCCTTGGTGCCGGAGCGCCAACGCAGTCAGATCGCTGTGGGTGAAGC
TGCATAGCATCGTGTATGGCCCAATCAGTTCCGGCAGCCCTGCTGCGATGAAGTGATCGG
CCTGGGAAGGCTTACCCCTGCGGAACTCTTCATGCAAAGGCTGATAGCGCGTCAAGCACT
CAGCCAAGCGCGCCTCCAGCATCGCCCGGTCGTGCGGCTCCAGCAGGTCGGTGGCTAGCA
TCCGGTCGTAGAGCTTCTTCTCGCCATGAGCCTGCTCGTAGCGCATTCGCCGCACGTGAT
CGCTCTTGGAAGCAAGCTGGTACACGTCAGCCAGCGCTTCCAACATAGAGCGGACATGAA
CGCCGGCATGAGTAGTCAATCCGGCCTGAGCCAGCAGGACCGTCGCCTCAAACTGCTCTG
CGATAGACAGGAATAGGGCGCATTGCGGTCGTCCAGGGGCATCAAGTGGAGCGCGCATCT
CCGCAACCATCGCCTGGGTGGCCGGGAACTGGGGCCTGTCGCGGCACTCGGTATGGGTGA
ACGGCGGGTGCCGGGCGGTGTTCCGCAATGTGTCCAAAGTGGCGTACAGCGCGCCGGCGG
GTGATACCGCGCTGGGCTCCTGCAATATGCGCAAGGGCGCGCAGGGCACGCTGGTGACCC
GGATGCCGGTGGGCAGCGATTACCAGGAACTGATCATCGATTATCCCGATGGCCGCTTCC
TGTGCATGATGCGCAACAACGGCCAGGTGCAGAGCCTGACGCCGGTTCGTCGCCGCGGCG
GTTGAGTTCATCGCGCCAGCGGCCTTATGGTGACCGCCCATACACCCGTCTGGTGGCACC
TATATGTCCCATCTTCTGGCCAAAGCAGCTGAGAAGCAGGATCTCGCCCGAATCGACGCG
CTGCTGGATGAGGGTGCCGATATCGAGTGGCAGCACAAAGGCACGGGGCGCACCCCGCTG
CTATCGGCTGTGATCGCCGGGAAGGCTGACTCGGTGGAGCGGTTACTGGATCGTGGCGCC
AACATCCAGCACGCCTGCACTGCACTGGGTTACACCGCGCTGGGTTGGGCTGCCAACGCA
GGCGATACGGAAATCGGACGTGTGCTGATTGCTCGCGGTGCATTGCTGGATGCTGCTTCG
CCGGAATCGAGGTACACGCCGCTGATGTTGGCGTCTTCGGGCGGCCATCTCGCGATGGTC
GAACTGTTGCTGGATAGCGGAGCTACCGTCGCACCGTTGAACTTCGAGGGGACAAACGCA
CTGGCAATGGCTGATGCCCGCAAGCACGAAGACGTAGTGGCGCGTTTGAAGTTGGCGGGG
GCGCAGTTGCCGCCGCCGTTGATAGAGGCGCCGGCGCTTGAGTGGCCCGAACCAGACGCC
GAAGGTGAACCCGCCTCAGTGGTGCGTGGCTATTTGTTGGCCTATTACGAATGGGAAACG
CGTGGCTACAAGGATTCCCGGTCCGGTGGCAACCTTCTGCGAAGCTCCGGCTTCCAGCAG
GAGAAAGCGGATATTTTGACAGCCTGGTGCACCGACCGCCAACGTGTGTACTCGACTGGA
ATTTCAGTCGGCAGCCCCCGACGGTATGTGCCGGATGACCTACTGGTATCAGTTGCGAGG
CTTGGGATCTCGAAGGCGGAAGTGCTGGTACGCGACGATCCTCAGAAGTCGAGTTCCTTG
CGTTACGAGCACTTGTTCGTACTCAGACGCGTGAGTGGACAGTGGCGTATCGACGTGTTG
AAAAGGCGCCCGTTCCGAGTTGAAAAGTGGTCGTCGGCGATCCTCTAAGCGCGGCCCGCC
AAACGGTCGGTCACCAATTTTCCGCCGCCGTAAAGGCCGTCGCAGGCCGACATGACCGCC
GTCGGCCGGGAGTCTAAAGGGGCAATGCGGCAAACATTGCCCCCGTCCCGTTACTGCTGG
TTTACCGGGTCATTTCCCTTCTTGTAGGTGTAGCCGGTGACATCCCAGCCGCCGCCATGG
CCGGACGAGGGTTCCACCCAGGTGAATTCCCACGTCTGCAGGGAGCCGTCGGGAAGCAGG
TTTTCCACCCGGTAGATTTCACCGGGAATGCCCTGCTCCGGTAGCTTTCCCGGAATCGAT
TCATCCGCGCGTGCAGACGCGCGCCCTACGGAGAACGCACGCCGTTCCACCTGTACGTTG
CCGTAGCCCTGTGGGGCGAAAGACGGCTTTACCCGCTGCGCCACCCAGTCGAGCACCTGG
CGTGCGCTGGCAGTCTGCATGGGATACGCGTCGGTGGTCACCGTATGCGTGATGCGTTGC
GAGGAGGCATTGGCAGCTGCCGGAAACAGTCCGCCCAGGGCAATTGCCAGTACCGCAAAT
CCATTGAGTGCATGTTTCATGTGCGTCGTTCTCCAGGGTTGGGGAAATGAAGCCGCACCG
TCCGGGTGCCGACGCAGGGTGGACACAAGGACCGCCGTGGGTAAGAGGCGATGCCGACTC
GGGTGTGAAGTGGATCAAGGAAGGGCGGGTTTCCGACCGCTCAGCGCTGGAATGCCTGAC
GGGGGCGCCTTTGTGCTCGCGGCGATCCGGGCATTGCCCTGCTGCACCGCCGCGAGTGGT
GTCACACAGCTCTGGCTAGACTGTGCTTCTTTTTCCCCACCGCAGGAGGCACCCATGGCC
CATCCCATCTCCGTATCCCTGATTGGCGTTCCCACCGACGTCGGTGCGGGCCATCGCGGT
GCACGGCTGGGGCCGGAGGCGCTGCGCGTGGCGGGCCTGCCGGAGGCGCTGGAAGCGCGT
GGTGTGGACGTGCGTGACGTGGGCAATCTGGATGGCCCGCGCAACCCGTGGACCGCGCCG
GTGGAAGGCTACCGCCATCTGGATGAAGTGGTGGCGTGGAACCATGCACTGATGGAAGCC
AGCTACGCCGAGCTGCAGGCCGGCCGCATGCCCATCATGCTCGGCGGCGACCACTGCCTG
GGGATCGGTTCGATCACCGCCGTCGCGCGCTGGTGCCGCGAGCAGGGCAAGACCCTGCGC
GTGCTGTGGCTGGATGCGCACTCGGATTTCAACACCAGCGATGTCACCCCGTCGGGCAAC
ATCCACGGCATGCCGGTGGCCTGCCTGTGCGGCCTCGGCCCGGAGGCGCTGACCCACCTG
GGCGGCAGCGCACCGGCGATCACCCCGGCGCAGATGCACCAGATCGGCATCCGCTCGGTG
GACCCTGAGGAGAAGCGCCTGATCAAGACCCACAAGGTGGATGTGTACGACATGCGCTAC
ATCGATGAGAACGGCATGAAGCGCGCGGTGGAGGCGGCGCTGGCCGGCATCGATGAGAAC
ACTCACCTGCATGTCAGCTTCGATGTGGACTTCCTCGACCCGAGCATCGCGCCGGGCGTG
GGCACCACGGTGCCGGGTGGGGTGAACTACCGCGAGGCGCAGCTGGTGATGGAGATGATC
GCCGACACCGGGCGCATGGGATCGCTGGACATCGTCGAGCTCAACCCCTTGCTGGACAAG
CAGAATGCCACCGCCGAACTGGCCGTGGACCTGGTCGAAAGCCTGTTCGGCAAGTCCACC
CTGATGCGCGACTGAGGGCCTGGCCTGAACGGATCGCCGATCCGTTCACACCCGCTCCAC
GCCGCTGCCGCCAGATTGCACTTCACGCGGCGGCGGTGGCAGTGTGCCCTCCCGCCGAGC
GACAGAACCCCATCCGCGAATGAAGCGGTGTAGCGGCGAACCCAAGGAGAAGCCCATGAA
GCGCGTAGTTGCCCTGATGCTGTTGTCGATGTTCTCGGTGGCCCTGCTGGCCGGTTGCAA
TACCGTTGCCGGTGCCGGCAAGGACGTGCAGAAGGCCGGTGAAAAAGTTGAGGACGCCGC
CAAGGGCAAGTGAGCCCGGCGCGGATTGGAAAGCGAAAAGGCCGGGAATCTTCCCGGCCT
TTTTTGTGCGCGCTGTTTGCCGCATGGCCGTCGAAGCGGAGTGAACCATTCAAGCAGGTG
AGCATGTATTTCATTGCCGGTTGACCGGTACTCAACAGCCGCTGCGCGAAGCTGGAGCCA
CGGTAAGAACGCCGTTGCAACCAAGGACTCCCAGCAATGAACAAAGACATCATTTCCGGC
AAGTGGTCGCAGCTGAAGGGCAAGGCCCAGGCCAAGTGGGGCGATCTGACCAACGACGAC
TTCGATGTTGCCGAAGGTAATGCCGAGTATCTGGCCGGTCGCCTGCAGGAACGTTATGGC
TGGGCCAAGGACCGTGCGGAGAAGGAAGTGCGCGAGTTCCAGGACGCGGTGAGCAAGGAC
TACCCGGACTACAAGTAAGCGCTTCGGTTTCCCCCACAACACGACGCCCGCACCGTGAGG
TTGCGGGCGTCGTGTTGTCTGCGCGGGACGATCAGCGCGTCGGCGGGTCCGGCACGTAGC
GGTTGGGGAACGCCTGCGGTTCGCGCGGCAGGCGCGAGGGCGAATCCACCAGGATGCCGC
GCGCACGCAGGTTGCGGGCGCTGTCGTAGCGCAGCTGCAATACCTGTGCGGGGCTGCGGC
TGGCGCGCTCGAAGTCGGTATCGCGCACCGAGGACTGCTCGCGCGCACCGTGGCCGGTAC
CCAGCGCTGGGGCCTGCGACTTGCTGGCGTAGCCTTCGATGCGGCTGGCATTGGCACTGG
CACTGGCATCGGCCGCCGCTTCGGCCGCCGGGGCCGGCAGCGGCAGGCCACGGCGCAGGA
TCGGCTCGGGGCGCCAGCGACGTGCCTCTTCGAACACCGCCACGCCCACAACGCCGATGT
TGTCCGGGCGGCCGGTGCGGCTGGCATAGCTGCCGCTGGGGCTGCTGAACACGAACTGCG
CCACTTCGTCCTGGCTCTTGCGCCAGCCGGTGATGTCGGCGCGCTGGCCGGGGTTGAGCA
CGTAGCCGGTCTGCGAGGGATCGGCATCCTCGCCGGAGATGGCGTTGACGCCGTCCACCG
ACAGCACCACCAGCACCCGGCGCGGGCTGTCGTTGTACAGGCGCACGGCGTAGCGGTGGC
CGCGCTCGCCGGCCACCCAGCGCTGGCCCTCGGCGGGGTAGCTGCGCAATTCGGTGCCAC
GGTCGCGGTCGACCAGGGTCATGCGCACCGGGCCGCCTTCGTAGGCCGGTGGCGGAGGCG
GCGCCGGGCGGAAGCCGGCCAGGGGCAGGATCAGCAGCAGGGGCAGCAGGCGTTTCATCG
GGCGTCTCCAGCGGGGTTGGGTGAATGAACGCGCCGCAGGCCCTGACGGGGTTGGTGGCG
TGCAAGGTAAACTGGCCCCGTTCATCGAAGGTTACCCCACGCAGTCATGACGACCCGAGT
CCTTACCGGCATCACCCCCTCCGGCACGCCCCACCTGGGCAACTACGTTGGCGCCATCCG
TCCGGCCATCGCGGCCAGTCGCGCGCCGGGGATCGAGAGCTTCTTCTTCCTGGCCGACCT
GCACAGCCTGATCAAGTCGCAGGACCCGCAGCGCACCCAGCGCGCGACCCTGGAGATCGC
GGCCAGCTGGCTGGCCTGCGGCCTGGACCCGGAGCATGTGTGGTTCTACCGCCAGAGCGA
CATCCGCGAGACCACCGAGCTGATGTGGTTCCTGACCGCCATCGCCAGCAAGGGCATCCT
CAACCGGGCGCACGCCTACAAGGCGGCAGTGGACAAGAACCGCGAGGAAGGCGTGGACGA
GGACGCAGGCGTCAGCGCCGGCCTGTTCATGTACCCGGTGCTGATGGCCGCCGACATCCT
GATCTTCAAGGCCAACCAGGTGCCGGTGGGCCGTGACCAGATCCAGCACATCGAGATGGC
GCGCGATTTCGCCCAGCGCTTCAACCACGTGTACGGCAAGGAGTACTTCCCGCTGCCGGA
CGTGGTGATCGATGAGCAGGTGGCGACGCTGGCCGGCCTGGATGGCCGCAAGATGAGCAA
GAGCTACCACAACACCATTCCGCTGTTCGTGCCGCGCGAGGAGCTGAAGAAGCTGGTGTT
CTCGATCCTGACCGACTCGCGCGCACCGGGTGAGCCGAAGGACACCGAAGGCTCGGCGCT
GTTCCAGATGTACCAGGCGTTCGCCACGCCGGAACAGACCGCAGAGTTCGCCAAGGCGTT
CGCTGCCGGCATCAGCTGGGGCGACGCCAAGCAGCAGCTGTTCGAGCGCATCGACAGTGA
ACTGTCGCCGCTGCGCGAGCGCTACAACGCGCTGATGGCCGAGCCGGAGAAGATCGAAGC
GCTGCTCAAGCGCCGTGGGCAGCAGCTGCGCGAGCAGTTGGCGGCACCGCTGCTGGAAGA
ACTGCGCCACGCCGTGGGCCTGCGCGACCTGTCCACGGCGGGCAACATCGCCAGCGAAGA
TGCCGGCGTGGCCCGCGTGGCGCCGCCGCAGTTCAAGCAGTACCGCGAGAAGGACGGCCG
GTTCTACTTCAAGCTGACCGCCGGCGACGGCACGCTGCTGATCCAGAGCGAAGGCTTCGA
TTCGCCGCGTGATGCCGGCCAGCTGATTGCCGTGATCAAGCAGGCCGAGCAGGGCGACCA
ACTGCAGAGCGAGCTGTTCAAGCTGGACGCCGAGGTGGACGCCGTGCTGGCCGCGCTGGC
CGTGCTGCGCGAAGCGGCCTGATCGCCGGGCCTGCCTGCCCTTTGTAGAGTCGAGCCATG
CTCGACTTTGCTCCGCCCCTGTAGAGCCGAGCCCGTGCTCGGCTGGGTAGCAACGCAGCC
GAGCATGGGCTCGGCTCTACAGGGACGCCCCCGCCGGCACGACCGTGGCACAGCACCCAT
GGCATGATGTCCGCGCGCCGCCGGCGCGATGACATGGAGTCTGCGATGGCCTGGTTGTCG
CTGCTGCTGTTCCTGCCCTGGTTCCTGCTGCTGGGCAGCCTGTACTGGCTGTTCCCGCGC
CAGCCGCGTACCGCGCGGCGGCGCCTGTTCGATGGCACCACCCTGGTATTGGCGTTCGCG
CTGAGCATTGTGTCGATGCTGTGGGGCTACCGCATCGGCGTGGTGCAACCCGGCGCCGGC
CCGATCTGGCCGCAGGTGCTGGCGGTGCTGTACGCCTACGGCGCGTTCCTGGCGGTGCTG
GTGCTGGCGTTGCTGCTGCGACCGCGCTGGCTGGACCGGTAACCCCGCCTTTGTAGAGTC
GAGCCATGCTCGACTGCACGCGCCCTCTGTAGAGCCGAGCCCATGCTCGGCTGATGTCTG
GCAGAAAGGCAGCCGAGCATGGGCTCGGCTCTACGGAATCTGGACTCCGACCAAAGCCGC
ATCGAACCCGGGCCGCCTGCGCGCCTACCATGGGCGTCTGTTCCCGATCCTGCCAGGTGC
GTGCCGATGACCGCCGACCCCAGCATCCACACCATCGATACCGGCTTCCAGCGCCCGGAC
TTCGACGCGGCTTACCTGATCGTTGAAAACGGCCGCGCCGCGTTTGTCGACTGCGGCACC
GGCCTGTCGGTGCCGGCGATGCTGCAGGCGCTGGCGGATGCCGGCCTGGGCGTGGAAGCG
GTGGACTGGTTGCTGCTCACGCACGTGCACTTGGACCACGCCGGCGGCGCCGGCCTGCTG
ATGCAGCAGCTGCCCAACGCAAAGGCGGTGCTGCACCCGCGCGGTGCGCCGCACATGATC
GACCCGACCCGGCTGATCGCCGGTGCCACGGCGGTGTATGGCGCCGAAGAGATCGCGCGC
AGCTATGGCCGCATCGAGGCGATTCCGGAGTCGCGCGTGGTGGTGGCCGAAGACGGCCAC
CGCATCGATCTGGCCGGCCGCGAGCTGGTGCTGCTGCACACGCCGGGTCACGCGCTGCAC
CACTATTGCGTATGGGATGCGCGCAGCCGCAGCTGGTTCACCGGCGATACCTTCGGTATC
TCCTACCGCGAGCTGGACAGCGTGCAGGGCGCTTTCATCTTCCCGACCTCCTCGCCGGTG
CAGTTCGACCCGGAGGCGATGAAGGCCTCGATCCAGCGCATGCTGGGCTACGGCCCGCAG
GCGATGTACCTGACCCACTACGGTCGTGTGGAACAGGTGGAGAAACTGGCCGGCGACCTG
TTCGAGCAGATCGATGCGATGGCCGCCATCGGCCGCCAGTGCGACGGTCGACCGGACCGC
CATCGTTGCCTGTTGGCCGCGTTGCAGGCGCTGTATCTGGAACGTGCACAGCTGCATGGC
TGTGCGCTGGACGATGCGGCAGTGACCACCGTGCTGGCGATGGATATCGAGCTCAACGCA
CAGGGCCTGGCCTGCTGGCTGGATCGCATCAGCAGGTAGATCCACGCCCTGCGTGGATGA
CGCGAGCCCAAGCCGCGCCGTGATGTCACGACCACGTTACACTCTGGTGACTTCCAAGCT
AGCCGTGGTACTGCCGTGAATCCGATGCGCGTGTTGCTGCTGTCGTCCTGCCTGTTCGTC
GGTGGCCTTGCCCATGCGGCCAACGACCTGCCGGGTGGCGGCATCGATCCGCAGGCGCTG
TCGCGCCATGTGCGCGTTCTGGCGTCGGATGAATTCGAGGGCCGCGCGCCGGCCACCGAG
GGTGAAGAGCGCACGGTGCAGTACCTGATCGAGCAGTTCCGCAGCTACGGCCTGCAGCCC
GGCGGCGTGGATGGCAGCTGGGTGCAGCCGGTCCCGTTGGTGCGCGCGCAGCTGGACGGC
CCGGCCAAGGCCAGCCTGTCGCTGAAGCAGGGCAAGCGTGCGCTGGCCAATGGCGTGGAC
GTGACCCTGCAGAGCCTGCAGCCGCGCAAGCGCGTGCAGATCAGGGATGCACCGCTGGTG
TTCGTCGGCTATGGCATCGATGCGCCGGAACGCCAGTGGAACGACTACAAGGACGTGGAC
CTGCACGGCAAGATCGCCGTGGTGCTGATCAACGATGCTGATTTCGAGGCCGATGCGCCG
GGCGCGTTTGACGGCAAGGCGGTGACCTACTACGGCCGCTGGACCTACAAGTTCGAGGAA
GCCGCACGCCGTGGTGCCGAAGGCGTGCTGATCGTGCACGAGACCGCGCCGGCCGCCTAC
GGCTGGGCCACGGTGAAGAGCTCGGGCACATCGCCGCTGTTCGACATCGAGCGCGGCCAG
GACGAGGCGATGGCGCAGCACACGCCGCTGCGTGGCTGGATGCAGCGCGAGCTGGCCGAG
GCGATTTTCGCCGACGCCGGCCTCGACTTCGATGCCGAGAAGCGCAAGGCGATGCGCGCC
GACTTCCGTCCTGTGGCACTGGACAACGCCAAGCTGAGCGTGGACTTCGCGCTGAAGCGC
GAGCAGGTGGTGACCCGCAACGTGGTGGCCAAGCTGCCCGGTGGCGAGCATGGCGACGAG
GCGGTGATCTTCTCCGCGCACTGGGATGCGTTCGGCATCGGCCAGCCCGACGCCAAGGGG
GACCGCATCCGCCGCGGTGCGATCGACAACGCCACCGGCGTGGCCACGGTGCTGGAACTG
GGCCGGGTGTTCGCCGCCGGCCCGCAGCCGCAGCGCACGCTGTACTTCGTGGCGCTGACC
GCCGAAGAGAAGGGCCTGCTGGGCGCCAGCTACTACGCCGCGCACCCGCTGGCGCCGCTG
GACAAGACCGCCGCGGTGCTGAACATCGAAATGTTCAGCCCGGATGGCCCGACCCGCGAC
ATCGCGTCGTGGGGCAAAGGCCGGGTCTCGCTGGAAGGCGACCTGGAACGCGTGGCCAAG
GCCCGCGGCCGCAGCTACAGCCCGGACCCGAACCTGGAAGCGGGCTTCTTCTACCGCGCT
GACCACTTCGCCTTCGCCCGCCTGGGCGTGCCGGCAATCACCATCGGCCCGGGCCTGGAC
AAGCTGGACGGTGGGGTTGAAGCCGGCCGCGCGCTGCGCGAGAAGTACTTCGCCGATTGC
TACCACCAGGCCTGCGATGCCTGGACGCCGCGCTGGGACCCGAGCGGCCACGCTGCCGAT
ACCCTGCTGGTCTACGATCTGGGCGCGGAGCTGGCCAACAGCCGCCGCTGGCCGACGTGG
GAAAAGGAATCGGAGTTCCGCGGCGCGCGCGACAAGAGCGAAGCGGCCCGCCGCTGAGGT
AGTGCCGGCCGCTGGCCGGCAACTGCCTGCTCTTTCCGGAGGTTCATGAGGTTGTCGGCC
AGCGGCCGGCACTACCAAAGGAATGTTGAGTTGCCGGCCAGCGGCCGGCACGACCGAAAG
AATGTGGAGGTGTCGGCCAGCGGGCGGCACGACCGGGTGTTCGTCAGCGCCGGCGCAGCA
GCTTCCACGCGCCCCAGCCGCTGGCGGCGAGCGCTGCCAGATAGCACGCCACCATCGTGC
GCAGGCCGACCAGCGATCCGCCGTTGACGCCGCGATGCAGGCGCAGTTGCAGCGAGCTGT
GGCCGCTGCCCAGGTCCACTGCCAGCTGCAGCGCCAGTGCGGCGCAGAACAGCAGCAGGG
CGATCCCGAAACCGATGCGTGGCCATGCGGCCTGTGCGCTGGGGCGGCGCAGCAGCCAGG
CCAGTGCCGTGGCTGCGGCCAGCGTCACCGCGATCCACATCAGTGGAGGAGCGGGAGACG
CAGCGGCCACCGGCATTGCACCGGTGGCCGCGATCAGGGCAACGCGCTTACTTGCGGGTG
CCGTCGAGCCAGTTCGGGCCCTTGTTGGTGAGGAAGAACACATAGACCACCAACGATACC
GCGATCGTGGCAGTCACGTAGAGGGCGAACCAATCGACGTGGCCGGTCTTCAGCGCGCCC
TGGTACAGCAGCGGGGCGGTGCCGCCGAACAGCGAGTTGGCCAGCGCATAGCCCAGGCCC
ACGCCCAGTGCACGCACATGGGTGGGGAACAGTTCGGCCTTTACCACCGCGTTGATGGAG
GTGTAGCCGGTGAGGATGACGAACGCCATGGCCAGGGTCAGGAAGGCCAGGGTGGCGTCA
TGCTGGTGCGGCAGCTGGGTGATCAGGTACCAGCTGTACAGCACGCCGCCGACGCCGAAG
AACACCAGCAGGGTCTTGCGGCCGATGATGTCCGACAGCCAGCCACCGACCGGCTGCAGC
ACCATCAGGAAGGCCAGCACGCCCAGGTTGATCAGGGTGCCGGTCATCGGATCGTTGCCA
GCGAAGGCGCTCTGGATCATCTTCGGGCCGTTCACCGAGTAGGTGTAGAAGGCCACGGTG
CCGCCGGCGGTGATCAGGAAGCACAGCAGCAGCGGTCGCCACTGGTGCACGAACAGCTCG
TACATCGAACCGGACTTCTGCGCCTTGCCCTCGCGCGCGGCCTCGATGGACGACTCCGAC
AGCGACTCGTCCATGCCACGGCGCAGCCAGAACACCACCACCGCGGCGATGCCGCCGATG
CCGAAGGCGATGCGCCAGCCCCACTCGGAGATTTCCGGCTTGCCCCAGAAGGTCAGCATC
AGCAGCAGGGTCAGCTGGGCCAGCACGTGGCCGCCAACCAGGGTGACGTAGTGGAAGGAC
GACAGGAAGCCGCGGCGGCCGGGAATGGCGGCTTCGGACATGTAGGTGGCGCTGGCGCCG
TACTCGCCACCGGTGGCGAAGCCCTGCAGCAGCCGTGCGAACAGCAGGATGACCGCGGCC
CAGATGCCGATGCTGGCGGCGGTGGGGGTGATGGCGATCAGGAACGAGCACAGCGCCATC
AACGTGACCGAGACGGTCAGCGCCAGGCGGCGGCCATGGCGGTCGGCGAAGCGGCCGAAG
AACCAGGCGCCGATCGGGCGCATCAGGAAGGTCGCGGCGAAGATCGCCCACACGTACATC
GTGGAGTTCTTGTCGTCGGGCGAGAAGAACTGCGATTCGAAGTACACGGCGAACACCGAG
TACACGTAGACGTCGTACCACTCCACCAGATTGCCGGCGGAGCCTTTGAGGGTGTTGGAG
ATCGACCGCCGCAGGGCGGCGCGGTCGTTCGCGGGGACAGCAGGTTGGGGCGTGGTGCTC
ATCTGGGTGGGAATCCTCGATGCGGCGCGTCCGTGCGCAGGGAAAACGGCGCCCGGCCTT
GGGGCGGCGCGGCCGGGCAGCCCTCTTGGTACTGCATCGACCGTCAACACGGGGTAGCAG
ACCAGAGCAGGGTGCATGGATGGATGACAGCGTGCCACCGCATGGGGTCCCGGACCATAC
TCAAAACGTCCTAGAATCCGCCTTCCCCCGGCTCCCTGGTGTGTCATGTCGGCTCCCCCC
TCTTCGTCTGCGGCTGCCTCCCGGGGTGGCCTTGTCGCGCTGGCACTGCTGCTGGTCTAT
GTGGTCTGGGGCTCGACCTACCTGGGCATCGCCAAGGCCCTGCACGGCGGCGCACTGCCG
CTGACGATGGTCTCCGGCAGCCGCTTCATCATTGCCGGCGGCCTGATGTTCCTGGCGCTG
CGCCTGTTCTGGAAGCTGCCGAACCCGACCCTGCGGCAATGGCGCAACTTGGTCATCATG
GGCGTGACCATGCTGGTGCTGGGCAACGGCATGGTGGTGCTGGCCGAGCGTGAGGTGTCC
TCGGGCCTGGCCGCCACCGCGGTGGCCTCGGTGCCGCTGTGGATGGCGCTGTTCTCGGCG
CTGCGCGGGCAGCATGCCAGCCGCGGTGAGTGGCTGGGCATCGCCATCGGCTTCCTCGGT
GTGGTCTGGCTCAATGCCGGCAGCAGCCTGACCGCCTCGCCGACCGGGCTGGTGCTGCTG
CTGATCGCGCCGATCGGCTGGGCCTTCGGTTCGGTGTGGGCACGCGGGCTGGACCTGCCG
GGCCCGTTCATGACCGCGGCCGGGCAGATGATCTGCGGTGGCGTGCTGCTGGTGCTGATC
GGCCTGGCGGTCGGCGAGCGCCCGAGCACGCTGCCCGATACCGGTGGCCTGCTGGCGATG
GCGTACCTGTGCGTGTTCGGCTCCATCGTCGCGTTTACTGCCTACGTGTGGCTGCTGCAG
AACGTGCGTCCGGCGCTGGCCGGCAGCTATGCGTACGTCAACCCGGTGATCGCGGTGCTG
CTCGGCGCGCTGCTCAACGGTGAGCGCTTCGGCTGGCGCGACCTGCTGGCGATGGCGGTG
ATTCTCCTGGGTGTGGTGGTACTGACGATGGCAAGGACGCGAAAGAGATGAGCATGGACG
AGAAAGAACAACGCCGGGGCCTGCTGGTCACCGCGTCCACCTTCGTGATCTGGGGCCTGG
TGCCGGTGTACTGGCACCTGCTCAACGAGGTGCCTTCGTTCCAGATCATCGCCCACCGCA
TCATCTGGAGCACCGTGCTGGTGCTGGGCTGGCTGCTGATCAGCTCGCGCCTGGGCTGGT
GGCAGAAGATCGCCGCGCAGCCGCGCGCGCTGCCGATCCTGCTGGTGTCGAGCCTGACCA
TCGCCTTCAACTGGGGCCTGTACATCTGGGCGGTCAACGCCGGTCATGTCATCGAGACCA
GCCTGGGCTACTTCATCAACCCGCTGGTGAACGTGCTGCTGGGCGTGCTGGTGCTGAAGG
AACGCCTGCGCCGCCTGCAATGGGTGGCGGTGGCGATGGCGGCGGTGGGCGTGGCCTGGC
TGACCATCGACGCCGGCACACCGCCGTGGATCGCGCTCGGCCTGGCTTGTTCGTTCGGCC
TGTATGGGCTGTTGCGCAAGCTGGTCTCGGTCGACCCGGTGGCCGGCCTGGGCGTGGAAA
GCATGTACCTGTTCCTGCCGGCGCTGGCCTTCGCGATCTGGGCGGAAAACGGCCATGGCG
GTGCGTTCTTCCATGGCTGGGGCTGGCGCAACGACCTGCTGCTGATCTTCGGTGGCGCAG
TCACCGCCGTACCGCTGATCGGCTTTGCCTACGGCGTGAAGCGCATTCCGCTGTCGCTGG
TCGGCATCCTGCAGTACATCGCACCGAGCCTGCAGCTGCTGCTGGGCGTGTTCTTCTTCC
ACGAAGCGTTCGATACCGCCAAGGCGATCGGTTTTGCCGCGATCTGGGCCGGCCTGATCC
TGTTCGTCGGCGACAACATCCGCACGATGCGCGCCAAGCGCTAGCGCCGGCGGGGCTGCG
GGGTCGGATCCCTCCGCAACGCGGAGGGCTCTGACCCTGTTCTATCCGTCGCGTGGGGTC
AGAGCCCTTCGCAGGGCGAAGGGATCCGACCCGCTTCCACCCAAAAAAGAACGGCGCCCC
GAGGGGCGCCGTTCTGCTTCCGTCCACGGCCAGGAGAGAGGGATGGCCGTGGCGGGAAGG
CGGTTGCAGGCTTAGAAGCGCTGCTGGTACTTCATGTACATGAAGCGGCCGATGTCGAAG
CCACCGTAGTAGGTGAAGCTGCTGTTCGGCTGGCTGTACATGATCGGACCCTGGTGGTTG
AACACGTTGTTCACGCCCAGCGACACGGTGCCATCCCACGGCAGGCTGTAACGCACCTGC
AGGTCGTGGAAGGTGTTGGAGCCCACCTTGTTGGTCGGCGACGCGCTGGTGTACGACGAG
TTGAAGCCCGGCATGTTGCACTCATCCATGTACGAGCACTTCTCCTTCATGCTGGAGTAG
TAGCGCGCGGTCCAGCCGATGCCGAGGTCGCCGTACTGCCAATCCAGGTTGAAGGTGGAG
CGCACGCGGAAGTCGCCGGCCCAACCGGTACGCTGTTCCACCGGGGTGGTGGCGGCGCTG
TCGTTGCGCTGCTCCAGGTAGTCGGTGTAGGTGGTGTTCCAGTTGACGGCGAACTTGCCG
AACGCGGTTTCCGGCAGGCGGTAGCGCACGTTGATGTCATAGCCGGCGGTTTCGCGGTAG
CCCGCGTTGACCAGCGAGCGGTCCAGCGAGTTGACCTGGCCGTTGCTGCCACGGGTGAAG
CGGCCGCAGGCGGCATCCGAACCCTGCACGTAGCACTGTTCCAGGATGTTGGTGGCCGAC
TCACCGACGATGGCGTTGTCGATGCGGATCTTCCACCAGTCCAGGCTGACGTCCAGGCCC
TGCACGAAGTCCGGGCTGTAGACCAGGCCGACGGTCCAGGTCTTGGCGGTTTCCGGCTTC
AGGCCCGGGTTGGAGCCCGAGCTGAAATCGGTGGTGGCCTGCTGGCCGGGCTTGGTGGCC
ACGCTGCCATCGCTGTTGAGCTGGCGGAAGTTGGCCGGCACCTTCAGCGCCTGGCAGCGG
GCAGCGACGGTCGGGCTGGTGGCGGCGGTACCGAAGGAGGTATCGCACGGATCGGTGAAC
GAGTCGCGGCTGCTGACGGTGCCGCCGTACAGGTCATCCACGGTCGGCGCACGGAAGCCG
GTGCCGTAGGTGGCGCGCACCAGCAGGCTGTCGATCGGCTTCCACTTCAGGCCGAACTTG
CTGTTGGTGGTCGAACCGAAGTTGTTGTAGTCCGAGTAGCGGCCGGCCATGTCCAGCGAC
AGTTCGCGGGCGAACGGCAGGTCGGCCAGCAGCGGCACCTGCAGTTCCAGGTAGACCTCG
TTGAGCGAGTAGTTGCCGCGGGTCGGCTGGCCGCTGGTGCCGGCGATCTCGCCCTTCTGC
ACCATCGTGTCCGGAGTGTAGCCGGCTTCTTCGCTGCGGTGCTCGAAGCCCATCGCGGCC
AGGATGTCGCCGGCCGGCAGGGTGAACAGCGAGCCGGAGATGTTGCCGCTGGCGACCTTG
GTGGTGCTCTGCATCTTGTCGACGAAGCGGGTGAACAGGTAGTCCTGCACGTCCTGGTTG
CTCAGCGAGCCGGGTCCGGTGTAACCCATCGGGGCGGCCGGGTTCCACGGCACGCAGCCG
GCGATCACCGCGCCCGGCGCACCGCAGCGGGCCACGTTGCCGTCCATGAAGGACGGGCCG
ACGGCCAGGTTGACGTGCGGCTGGTACATGCTGCCGGTACCGATGCGCTCGCCTTCGTTG
CGGTTGTACATGTAGCTGACGTTCCAGTCCCAGTACCGCGAACCGGTTTCGAAGCTGCCT
TCCAGACCAATGCTGGCGCGCTTGGTTTCCAGGTTGTTCTCGGTGCCGCGCGGCAGTTCC
TCGGTACGGTGCGCGAACAGCGCATCCTGGCCCCACAGGTTGAACGCGCTGTCCTTGGAC
AGGGCGGCACGGCTGCCATTGCGGGCCTGCGCGGCGCTGACCGAGTACGGGTAACCGGCC
AGGTGCTTGGTCGACTCGCGCTTGCTGTACAACGCGTCGGCGACGATGCGCAGGTTGTCG
GTGATCGAGAAGCCACCGTTGGCGAACACCGAGGTGCGTTCCAGGCCGGTCAGCAGGCTC
ATGTTCGACTTGGTGTTGGCACCATCAGCCGGGTCCGGCGCATGGAAGTTGCCGGCCTTG
CCCGGGTCGCCGCCCGGGCCCACCGTCAGGTTCTTGCCACCGACGGTGACGTAGCCCCAC
GGGGTATTGCCATTGAGGCCATCGTTGGGGTGGCGCGGGCCGTTGGTGTAACGGCTGAAC
TCGCGGTCCTTGCCCAGCACCTCATCTTCCTTGGTGCGCTCGGCGCCCACGCTGAACCAG
CCGCGCTCGAAGGTCTTGCCGAAGGTCGCGCTGTAGGCGCGCTTCTGGCCGTCACCCTGG
CCGTACTGGCCGACATAGACGCTGGCTTCGCCACCATCGAAATTCTTGCGGGTGATGATG
TTGACCACGCCGGCGATGGCATCGGAGCCGTACAGCGCGGAGGCGCCGTCGGTCAGCACT
TCCACGCGCTCGACGATGGACGACGGGATCGAGGCCAGGTCGGAGTAACCGCCGGCGCTG
ATGCCCATGCGGCGGCCGTCGATGAGCACCAGGCTGCGTTCCGGGCCCAGGTTGCGCAGG
CTGACGTACATGCCGCCGAAGTCGCGCGAGGAGGTCAGCGACGAGGCGCGGCTCATGCTC
GGCGCACCGGCGGCAGGAATGTCCTGCAGGATGTCAGCGACGTTGACGTAGCCCTTCTTC
TCGATCTCGGCGCGGTTGAGCGCGACCACCGGCTGTGCGGTTTCGACACTGGCCTGGCGG
ATGCGCGAGCCGGTGATTTCGATGCGGTCGAGGTTGGTCGGGGTATCGCTGGTGCTCTGT
GCGAAGGCGGGGGTGGTGCAGCTGGCGGCCAGCGCGATGACGATCGCGTTGCGCAGCGGA
TTGGTTTTCAGGGACATCCGTGAAATCTCGTGTTTCGGTAAAAACAAGCGCCCGTTCTAT
GGGCGCGTGGGGTGCTGCAAACCAACGTGGGGGGCGCGATTCTAGAATGTTTCCATTCGT
AACTGTTTGTCTCGGCGCCGCTGGACGTGCGCGAAAATGAATCGCAACCAACAATCCACA
GATGCGCTGTGCGCAGCGTCACGCGCGCTGCGTTTGCGATGGGCAGAGGCATCGATAGCG
GCACGAAGCTGGCACGCTTGAGTGGTTGCGACAACGCGTCGCAGTACGCGCTTGTATGCA
GGCGCGCAGGCGTTGTGATGCACGTGCCCGCATGAAATGCTCTTCGCCTTGTCATCGAAG
GCAGGAGACGAAGGAATGATCCAGCTTGAAGAAGCACGCCGTCGCGTGGAGGCTGCACTT
GCCAGCGACGATGAGCCGGTTGCCATCACGCATGAGCACGAAGTGGTCGAAGGCTGGCTG
TTCTGCTTCCAGTCGCTGCGCTACCTGCAATCCGGCGAAATCTCGGATGCATTGGCCGGC
AATGGGCCGATCTTCGTCGACCGGCACACAGGCGAGCAGCACGCGCTGGGCACGGCGTAT
CCGCCCGAGGAGGTCCTTCGCCAGCATCTGGCCGCGCGCGGCCCCGCCGTCTGATGCTGC
GGCGGCGGATTTCTGAGTTCGGCAACGTGAAAGGGACGGAGCCTTCGCTCCGTCCCCTTG
CGTGATGCGCAGTCCACCGCTGCGCGATGCTCAGGTTTCGCGCAGCGCCGTGGTGATCGG
CAAACGTGCCGCGCGCAGTGCCGGGAACAGGCCGCCGACCAGGCCGATGCCCAGTGCCCA
TTTCAGGCCGGTCCACAGCAGTTCCGGCGACACATGGAACTTGAACACCACTGCGCTGAA
GTTGCTGCCGATGGTGGACACGCTGTAGCCATTGAACAGCAGCCACGCCACCGCACAGCC
GAGCAGGCCACCGAGCAGCGCCAGCAGCATCGTCTCCAGCATCACTGCCGTCACCACCGG
CAGGCCGCGGAAGCCGATCGCACGCATGGTGGCGATTTCGCGGGCGCGCGTGGCGACGGC
CGCATACATGGTGTTGAGCGCGCCAAACACCGCACCGACCGCCATGATCGTGCCGATCAC
CTTGCCAAGGATGTCGATCAACTTGGTCAGCCCGCCGCCCTGCTTGCTGTAGTACACGCG
GGTGGTTTCCACGTCCAGTTTCAGGCGCGGGTCGGCGGCGACGGCGGCCTTGAACTGATC
GAAGCCTGCCTTGCCCTCGGTGCGCACGCTGATCGACTGCCAGGCGCTGCGCTGGTAGGT
GGTGGCCAGCGTATCGGCGTCGGTCCACAGTTCCGAATCATGCGCATCGCCGGTGGCGAA
CACACCCACCACGGTCCAGGTCTGGTTGCCCAGGGTCAGTGTCCTGCCCACCTCCATGTC
GCGGAACTGGCCCTTGGCGCCCTGGCCGACCACGATCTCGCGCAGGCCAGTGGCGAACTT
GCGGCCCTCGACGATCCTGACCTTGTCATGCACCGCCCACGCCTGCGGGCCCACGCCGCG
GAACTGCGCGTTGACGTCGGTGCCATCGGACTTCGACACCAGGTTGACCACCTGCGACAG
CTCCGGCGACAGCAGCGGCCGGCCCTGCGCATCGCGGCTGATGCCGGGCAGGGTGGACAG
CATCGGTACCTGCTCGCGGGTGATCACCGAGTTGGTCTCGGCCTGCGAGCCACCGCGCAG
CACGATGGCAGTGGTGTCATCGCCGGTGTTGTTGAGCGTGGCCTGGAAGCCTTCGCCCAT
CGCCAGCATTGCCACGAGCACGCCGACCACGCCGGCGATGCCGACCACGATCACCGAGGA
CGCGCCCCAGCGCTGCGGCAGGCTGGCCACGCCGATACGGGTGGCGGCCAGCGCCAGTCG
CCCCCCGCGGGTCAGCAGAAGCCACAGGGCCACCAGCACGGTCACGGCCAGCACGCCGGT
CCACGGCAGGCTGATCCACAGCACCAGGCCGACCGCCAGCAGCAGCACCGTCACGCCGTT
GCCCAGCCACTTCTTGAGTTTGCTCTTGAACATGTCTGTGTTCTCCTCAGCGACCGGCCA
GTGCGTCGACGATCTTCAGGCGCTTGGCACGCAGCGCCGGCAACAGGCCGACGATGATGC
CGATCACCACGATCAGGCCCAGCCCCATCAGCCAGGTTGGCGTCGGCACGTGCGGCGGCA
GCATGCCCATGCTCTTCGGGCCGATGGCCGGCAGGATCAGCGCGGCCAGGCCCATGCCGA
TCAGGCCGCCCAGGCCGATCAGCAGCACCGATTCCACCATCACCAGGGTCAGCACGGTGC
TGTCCTTGAAGCCCAGCGTTTTCAGCGTGGCCAGCTCCGGCACGCGCTCGCGCACGGCCT
GCGCCATGGTGTTGCCGGTCAACAGCAGCAGGGTGAAGAACACCGCGCCCATGATCGAGG
TGACGATCATGCCGATATCCGCGAACTGCTTGACGAAGGCCTGCTGGAACGCCGATTCGG
TCTGGGTCTTGGTCTCGTGGTCGGAGTTGGCCGAGATCGCGTCGATCGCCTGCGCCACCC
GCGAAGAGTGGTCCGGGTTGTCCAGCGTTACCGTGTACCAGCTCACCTGGTTCTTGATGT
AGTCGTTGGATTCATCGAAGTACTTCCAGTTCATCATCAACTGGCGTTCTTCGTTGGCGG
CCAGCGCACGGTCCTTGGAACGGTAGATGCCCTTGAGCACCAGCGGCCAGTCGTTGCTGC
CGCCACGCGGGAAGATCGTGGCCTGCAGCGGGATGGTGTCGCCGATCTTCCAGCCGAACT
GCTTGGCCAGGGTTTCGCCGACGATGGCGCCGGTACGGGTCTGCTTCCAGTCTTCCAGCT
GTGCCGGGTCGATCTGCAGCTCGCGGTAGACATCGAAGTAGTTGGGGGACACCGAGAAGT
TCGGGAAGAAGTTCTTCGGGTCCTGGTAGATGCCGCCGAACCACATGCCATAGGCCACGT
CGCGCACGCCGGCCACCTGCCGCACCTGGGCCTCCAGGCGGATCGGCAGCGACTGGGTGA
TCGACAGCCGCGATGCGACCACCAGGCGGTTGGCGCCTTCCACGCTGCCGCCGGAGGTGA
ATGCCACGCGCACCGAATCGAGCATGCCGAACAGCAGGAACGCGGCCACCACGGAGAGCA
GGGTCAGCAACGTGCGGGTACGGCTGCGGAACAGCTGCGCCCACACCAACGAGAAGTATT
TCATCGCCGTGGCCTCCGTCAGTGGGCCAGCGGCGCGTCGGCCAGCTCGCCCTTGTCCAG
GTGCACCGTGTGCGTGGCGTACTCGGCGGCCTTCGGGTCATGGGTGACCATGATGATGGT
CTTGCCATGCTCCCGGTTGAGCTGCTGCAGCAGGCCGAGGATCTCCTCGGCGGACTGGCG
GTCGAGGTCGCCGGTCGGTTCGTCGCAGATCAGGAAGGTCGGGTCGGAGACGATCGCCCG
GGCGATTGCCACGCGCTGCTGCTGGCCGCCGGACAGTTCATTCGGGCGGTGGCTGCGGCG
GTCGGCCAGGCCGACCAGGGTCAGCGCGATCTCGGCGTTGCGGCGGCGCTGCGCCGCATT
GAGGTGGGTCAGCAGCAGCGGCAGTTCCACGTTCTTCTGCGCGGTCAGCATCGGCATCAG
GTTGTAGAACTGGAACACGAAGCCGACGTGGTGGCTGCGCCAGGTCGACAGCTGGCCGCC
GCTCATCTGGTCGATGCGCTCGCCCTCGATGCTGATCTCGCCGCCGCTGGGGTTGTCCAG
GCCGCCGATCAGGTTGAGCAGGGTGGTCTTGCCCGAGCCGGACGGGCCCATCAGCGCGAC
GAAGTCGCCGCTGGCGATGTCCAGGTCGATGCCGTGCAGCACCTGCACTTTCTCGGGGCC
ACGCTGGTAGGTCTTGGTGATGTTGCGCAGTGAAACCAGGGTCGACATGGGTGGTTCTCC
ACGGAAGGCGGGAAACGGGGAAGCGCCACGGCAGGGGCCGCAGGCGTGCGTCGAGCGGTG
CTGCCGGCGGCGCCCGTGGGCGCCAGGCCGCTACTGCGCTTGTTTCTGTTGCACCTTGGC
GCCATCGCGCAGGCTGTCCGGCGGGTTCAGCACCACCGATTCACCTGCGCTCACGCCCTT
GAGGATCTGGCGGTCCTTGCCCATCGCCTGGCCGGCCTCGACCGTGCGCTGCTGCACGCG
GCTTTCGTCACCCAGCACGAAGGCAACCGAGGCGCCCTCGCGCTGGACCACGGCGCCCGC
CGGCACGCGCACGCCCTGCGGTTTGGCGGCCGCCTGCGGCTGCGCCTGTTCCAGGAAGCT
GACGCGCACGCCCATCTCCGGCACGATGCGCGGGTCCTTCACCTTCAGCGCCACGCGCAC
CTTCACCGTGGCCTTGCCGCGGTCGGCGGTGGGGATGATGGCGATCACCTCGCCCGGAAT
CTTCCACTCCGGATAGGCGTTGAGCGTGGCTTCGACCGGCATCTTCGGCTGCACGCGGCC
GATGAAGGCCTCGCCGACCTCGACTTCGATCTCCAGCGAGTCCATGTCGACGATGGTGCC
GATGCCGGTACGGGTGAACCCACCGCCCGCCGACAGCGGCGAGACGATTTCGCCGGGCTG
CGCGGCCTTGGCAGTGACCACGCCGGAGAACGGCGCGCGCACGATGTTGTTGTCCACGCC
CAGATCGGCGATGGCCAGCTGGTCGTTGGCCACCCTGACGTTGCGCTGTGCGGTGTCCAG
CTGTGCACGCAGGCTGTCACGCTGGGCCACCGCCTGGTCGTACTGCGAGCGCGACACCAG
CTGCTGGCCGACCAGCGCCTGCAGGCGGCTGGCTTCAGCGGCCGCCTGCCTCTGCTGCGC
TTCCAGCCCGGCCACCTGGCTGCGTGCGGCCTGCAGCTGCGAGGCATACAGGCTGCGCTG
CGCGTCGGCATCGATCGGGTCCAGGGTGGCCATGATCTGGCCCTGTTCCACGCGCATGCC
TTCCTCGATCATCACCTCGCGCACCTTGCCGGTGATCTTGGCCGATACCGTGGCCATGCG
CCGGGCGACCACGTAGCCACTGGCATCGAGCACCGAACTGCTGGCGCTGCCCTGCTGGAT
GGCCACGGCGGGGGCGGTTTCCACGTCCACTGCCGGCGTACGCCCGAACAGGGCGAAGCC
GACAGCGGCCAGCAACAACACGACCACGATGATCGCGATCCACAGCCAGCGGCGGCCACC
GCCACTGCCGCCGGAGGCGGGCGGCGGCGATTTGCGGTCGATACGGAGTTCCTTCAACAG
CTCGGCAGAAGCGTTCATTCGTTCCATCACAGGCGTTTGGGCGGGTGTGGCCGGAAGGGC
GGACGGCGGCGGTTCCGGCGGTGGAGCGTGCGGCACAGCATGCAGGCAGGCACAGCGATG
ACGGCAGTGACAGCTGTCACCCGATGACACTGACGGCGGCAACTGCGAAACGTGACCACG
GCGGCACAGGATGGCAACGTCCCCGCTACCGGTACCGCCCATGGATCCGATCACCCCGTC
GCTGGCCCGCCACAGCCGCGCCGCCAAGCGTACCGTGATCCGCGCTCGGTTGCGCCGGTG
CCGCCCGGCCGGTGGTGGCGCCTGCGCGCAGGCGGCTGAACTGGCATGATCGGCGGCGAT
CGTCCCCGCCTGGAACCGCCCGTGCCGTCGACATGGCTTGCCTCGCTGCTGCGCCCCGCG
CCGGACTCGGCGGTGGCCGATACGCTGCGCCGGGGAAAATCGCCCTGGAGCGAGGCAGTC
CACCTGCTGTGGTCGGTGTGGATCTTCCTGACGCCCTTGCTTGGCCACGGCTTCACCCTG
CGCTGGCTGCTGCTGACGCTGGCCAGCTACCCGGTGTTCCTGCTGCTGTACGCCAAGGTG
ATGGTGGCGCCGCGCCATCACGCTCCGCGCTATGCGCTGGGCCTGATCGCGATGTCGCTG
GTGCTGCTGCCCTGGTATCCGTCCGGGCTGACCTACTTCGTGTTCGGCTGCGTGCTGCTG
CGGGTGAGCGGGTGCGGTGGCTGGTGGCAGTATCTGCTGCAGCTCACTGGCCTGAACCTT
CTGTTCTGCAGCCTCGCGCTGCTGTTCCAGTACCCGTGGCAGAGCCTGGTCTGGATCCCG
GCCGTGTCCTACATCGTGGGGCTGGTCGTGAACGTGGAAGCGCTCAACCAGCAGAAGGAT
GCGGCACTGCAGCTGTCGCAGGACGAGGTGCGGCGGCTGGCGGCCACTGCCGAGCGCGAA
CGCATCGGCCGCGACCTGCATGACCTGCTCGGCCACACCCTGTCGCTGATCACATTGAAG
CTGGAGCTGGCGCGCAAGCTGCACGACCGCGGCGACGCGCGCGCGCGGCTGGAGATCGGC
GAGGCCGAGGCCATCGCCCGCGAAGCGCTGGCACAGGTGCGCAGCGCGGTTACCGGCATC
CGCGCCAGCGACCTGGCCGGTGAGCTGGCATCGGCGCGGCTGCTGCTGGAATGCCAGCAG
GTCCACCTTCAATACGCACCACCACCGGCGATGCCGGTGGATGTCGAACGCGGGCTGGCG
CTGGTGCTGCGCGAGGCCGCAACCAATATCGTGCGCCATGCACAGGCGACACAGGCACGG
GTGGAGTTCATGCTGGAGGGACGCATGCTGGCGATGCAGATCCGCGACGATGGCCGTGGC
GGCGTGCAGGCCGAGGGCAACGGGCTGAGCGGCATGCGCGAACGCGTGGCCGCCCTGGGG
GGCAGCCTGCAGGTACAGTCCGCAAAGGGTGAGGGCACGCGACTGACCGTGCGCGTGCCA
CTGGCTGCCGCGACCACACCGTTGCCGCCGGGAGCGCCGCCGTCGCTGGCACAGGACGGT
GCCGCATGATCCGCATCCTGCTGGCCGAGGATCAGGCGATGGTGCGCGGTGCACTATCGG
CGTTGCTGGGCCTGGAGCCGGATATCGAGGTGCTGGGCAGCGCCGCCGATGGCGAAACCG
CGTGGCGGATGCTGCAGCAGCTGCAACCGGACATCCTGGTCACCGACATCGAGATGCCCG
GCCTGTCCGGGCTCGAGCTTGCCCAGCGCATCGCGCGCCACGAGCTGCCGATCAAGGTGG
TGATCGTGACCACCTTCGCCCGCGCCGGCTTCCGGCGCCGCGCGCTGGAAGCCGGCGTGC
TGGGCTACCTGCTGAAGGATGCACCGGCCGAGAACCTGGCCGATGCCCTGCGCAAGGTGA
AACAGGGCATCCGCGCGATCGACCCGCAGCTGGCACTGGATGCGTGGTCGCAGGCCGATC
CGCTGACCGACCGCGAGCGCCGCGTACTGCGGCTGGCGGGCGAGGGCCGCACCGCCAGCG
AGATCGCCGAGCAGCTGGGGTTGTCGCACGGTACGGTGCGCAATTACCTGTCCGAGTGCA
TCGGCAAGCTGGGCGTGGCCAACCGGATCGAGGCGTACCGGCTGGCGCGGCAGAAGGGGT
GGTTGTAGCGGATCATTTCCGCGCCTGCGGAGACGTGTCACTTTCTTTGCTCGTGCAAAG
AAAGTAACCAAAGAAACACGCCGCCAGAGCGCGAGCCGTCGCTACGCGACGGTTCCCTGC
GCTTCTCGGCGAATCAGGGGACGGCGCCGAACTCGCTGCGCTCAGACACCGGCGCCTCTG
CGCCCCCTGATTCCCCTGCGATGCTCGGCTCGCTCAAGGCGGACCCAACGTCAAAGGCAA
AATCTGCACCCGGTAGATCCACGCCATGCGTGGATGCTCTTGCTGTTGATCTTGACCTTC
CAGTCCGCCTTGAGCGAGCCGAGCACCGCAGGACCGGCGAGGGCGAAGAGGCGCGGGTGT
CTGAGCGCAGCGAGTTCCCGCGCCGTCCCTCGACGGACCGAGGAGCGCAGGGCACCGGCG
TGCGAAGCACGCCGGCTCGCGGCCGGCGGAGCGTTTCTTTGGCTACTTTCTTTGCGCGCA
AAGAAAGTGACACCCCCCGCGGTCGCGGAAACAATCCGCCGGGAACGCCCGGCGAATCCT
TTCAATTCTTCCCGCGCGCCATCGCCTGGAACACCCCGTCACGCCGCACCCACAGGTGGA
ACAGCGCCGCACCCACGTGCATCAGCACCGTTGCGAACAGCACGTAGGCCAGCAGGCTGT
GCGCATTGCGCAACGCGGCATACAGCGCCGGGGTATGCGGCACGATCGGCGGCAGGTGCA
GGCCGCCCCACAGCACGATCGGGTAACCGCCGGCCGACAGCATCGCCCAGCCGATCAGCG
GCATCGCCAGCATCAGCGCGTACAGCATCCAGTGCGAGGCCTTGGCCGCCATCACCTGCC
ACACAGGAAGATCCGCCGGCAGCGGCGGTGGGCGATGACGCAGCCGGTTGTACAGGCGCA
GCAACACCAGTACGCCGATAGTGATGCCCAATGGGCGGTGCAGGTCGATCAGCATCGGCC
GCAAGTGCAGCGAGGCGACCATGGTCACGCCAATGAACAGCATGGCGACGATCATCAGCG
CCATGGACCAGTGCAGCACCCGCGCCAGCAGGTTGAAGTGGCCGTTGCCGGTGCTCATCG
TGCGGCCTCCTTCCGTTGCTCGACGTTGCCGGTGGCGCGCTCGCGTTCGCGGCGGTTGAA
GGACTGCGAATACACGGCCGAGCGGGCCGCCAGGATCGGATCGTCACTGCCACGCACGCC
GCTGGGCAGGATCAGCGGATCGAAATTGATCTGCCCGCAGGCGCCCTGTTCCTGCGACTG
CATGCGGTCCAGGCTGAGTACGCCGGCCACCACCTGGTCACGCGATTCGGGCCACGGTAC
CGACGGATCATCGATGGCATCGCCAGGCTCGGCGGTGGTCACGACCAGGTTCCAGCGCAC
CGGGCCGCTGGCCAGGCGCTGCTGCAGTTCCTGGCTGAGGAAATCGACGCTGGCCTGCTT
GCGGGTTTCCGCATCCATCTCCACCACCGGCGCCTGCGGCTGCCAGCGCCAGCGCACCGC
GCGCTTCTGGCCCTGCGCATTGGTGAACCAGAAGCTGTTGACGCTGTTGAAGGTGGTGTC
GGCCCAGCTGCTGGTCCACGGCGCGGTCTTGGCCCACTGCTGGAAAGCCTGCGCACTGGG
GTATTTGGCCAGCACCGCGGCCATCTTCTGCGGATCGGGCTTGCCGGTGGCCGGGTCGGG
AATGGAGGCGCGGGTCTGCTCGTAGAACGCCTCGGCGCTGGGCACGGCGAAGAACGGGAA
GCTGTTCATCGCCATGCGCCATTCCTGGCCATCATCGCTGACCATCTGCACCGCGAGGCT
GCGCACGCGTGCAGTGTTGTCGGCGCCGTAGGGGTCGCCGCCGCCGATCGACAACCGGCC
CATCACCGGCACGCGGCGCTGCGAGAACACCCGTGCGCTGGACAGGGTGGGCGCCTGCGC
GCTGGGTTCGAACCAGCCGCTCACGCAGATGCCCTTGCTGTGCGCACGACGGAAGCCCGG
ATGGGCCGGGCCGGTGGCCTCGATGGTGTCGGTGAAGCGCTGCGCGGTGAGGCGGTCGCC
CATCCAGCCGGCCAGCCAGGCAAAGGCCAGCGCGACCGCACCCAGAATGAGTGCGATCAG
TGCGATCCAGAGCAGGGGTGAATGCTTGCGTGGCGCGCCCGGCGTCTGGCCAGCGCGGGT
GTAGCGGAAGAGCGACATGGTCGGAGTCCTGCCTTCACGGAGCGTGTGGGTGGTCGACCC
ACACATCCTCGCAGAACCCGGCCGGGGCCGAAATTCAATTTTTCGTCAGATTTTCCGGGG
ACGGGGTGCCGACCAACGGTCGGCACCCACCCGATCAGCTGTAGCGCTGCTTCAGCATCG
CCCACGCCGAGCGCAGCGCCAGCGCTTCGCCACCGGCCGGACGGCCCGGGCGCTCGCCGT
CGTTCCAGGCATACACATCCAGGTGCGCCCAGCGCTGGCCGTCTTCCAGGAAGCGTTCCA
GGTACAGCGCGGCGGTCACCGAGCCGGCCATGCGCGAACCGGCGTTGGCCAGGTCGGCGA
TGCCGCTGCTCAGGTAGCGCAGGTAGGGGCGCCACAGTGGCATGCGCCAGACCGGGTCGC
GGGTCGCGTCACCGGCCTGCAGCCACTGCTGGGCCACCGTGTCGTCGTTGCTGAACAGTG
CCGGCAGGTCCGGGCCCAGTGCGATGCGCGCGGCACCGGTGAGGGTGGCGAAGTCCAGCA
CCAGGTCCGGCTTCTGCTCACCGGCGAAGGTCAGCGCATCGCACAGGATCACGCGGCCTT
CGGCATCGGTGTTGTCGATCTCCACGCTCAGGCCCTTGCGGGTGGCGATCACTTCGCCCG
GGCGGAAGGCATCCGGACCGATCGCGTTTTCCACCGCCGGCACCAGCAGGGTCAGCCGCA
CCGGCAGCCCACGTGCCATCACCAGGCCGGCCAGGGCCAGTGCGTGCGCGGCGCCGCCCA
TGTCCTTCTTCATGTTGCGCATGCCGTCGGCCGGCTTGATGTCCAGCCCGCCGGTATCGA
AGCACACGCCCTTGCCCACCAGCACCAGCGCCGGGTCGGTTTCCCTGCCCCAGCGCAGCA
CGACCAGGCGCGGCGCACGATGCGAAGCGCGGCCCACGGCGTGGATGGCCGGGAAATTCT
GCTTCAGCAGTTCGTCGCCGGTAATCGCCTCGACCTGCGCACCATGTGCATCGGCCAGCG
CGCGCGCGGCGTCTTCCAGCTGCTGCGGGCCCATGTCTTCGGTCGGGGTGTTGACCCAGT
CGCGCACGCGCAGGCTGGCGGCGATCAGGTCGGCCACCTCGCCGGATGGCGCCGCTACCA
GCTGGGCCGGTGCGCGGTTGCGCTTGCGGTAGCGGTCAAAGCGGTAGCTGCCCAGGCCCC
AGCCCAGCTGCAGCAGCGCCCGTTCGGCGGCCGGCAGTTCATTGGCCAGCTGCCAGACGC
TGCCTTCCGGCAGCGCGTGCGGCGCATGCGCATAGCTGTAGGCATCGGCACGATCACCCA
CGCCCATCACGGCACCGGCCAGGCCATCGGCGCCCGGCAGCAGTGCCACGCTGTGGGCGC
CGGCGTTGAAGCCCTGCGATGCCAGCCACGCCTGCGTGGCAGCCGGCTGGCTGTCCTTCC
AGGCGGCGAACTGCTCGCGGTCCAGCACGTACAACGGCAGCGCCGCAGCGGTGTCGGCGG
TGAAACCAGTGATCTCGCTCATGCGTCAGGTACTCCGGGGTGCGGCGGCGTCGAGGTTGG
CATCCAACCAGTCGGCCAGGCCGGTAAGGGTGTCGAACTGCAGGTCCGGCTGCAGCTGCG
GATGGGTCCAGGTGGCTGCGTCGCGGTTGATCCAGCAGCCGCGCAGGCCGGCGGCAATCG
CCCCGGCCACGTCCATGTCGGCATGGTCGCCGACGTGCAGCACCTGTGCCGGTGCCACAC
CCAGGCGGGTGCACGCGGCATGGAAGATGCTGGCTTCGGGCTTGGCCGCGCCGTGTTCGC
GCGAACCCAGCTGGAAGGCGAAATGATGGGCCAGGCCGATCCGCTCCAGGTCGGCGTTGC
CGTTGCTCAGCGCCGCCACCGGTACCCGTGCGGCAATGCGCGCCAGCGCGTCGATCGCAT
CGGGATAGCACTCCACCTGGTTGCGCGCGGCGTAGAACACTTCATACGCAGGCTCCAGCA
GATCGAGGCTGGCACCGCTGGTGTGCAGTGCTTCGTGCAGGGTCAGCCGGCGCAGCGCAC
TCAGGTCGTGGTGGAGGTGCGGATGGGCGTGGTACAGCCGCTCGCGCAGTTCGCGCATCG
CCTCCACCGGATACATCGCGGCGGTAGCGGGGCTGTGTTCGCACATCCAGGCGTGCAGGA
CCTGTTCGATGCGGGCGCCGATCGGAGCGAACGGCCACAGCGTGTCGTCAAGGTCGAGGG
TGATGGCTTGGACGGGGAAATTCACCTCGCCATTCTACCCCTGCCCGCGCGGGCTTTCAT
GCGACGCGGCGGGCGGGTGGGCACTGTGGCTGGGCCGGGTCAGCGCAGGTTGTACGAGCA
GGCGATGGTGGTCTGGCCGTCGAACTGCTGCACGTCCAGGTTGTGCCGCCCAACTTCCTT
CGTGTAGGTGCCTGCTACCGGGTCGGACATCTTCGCCAGTGCCGCGACCTGTTCCACACT
GGCCGAGCTGAAGTACGCGGTGAAACTGTCGATGCCATCCTCGCCGCTGTCGCCGTCATA
GGACTGCAGCCGGTTCACGGGCTGGCCCAGCACCATCAAGGGCGTGGTCAGCCGGAACTC
GCCGCTGGATTCGCCGTCCTGCGCCCTTGCCGGGGCCGGTGCCAGCATCCGGGCCATGGC
GTCGAACTGCATGGGCGTGAGGTGCCGCTTGCAGGTAACCGCCTCAGCAAGCTGGGTGCG
CGCCTGATCGGCAGTCGGCGGCGTCGCGGCGAACGCGGGAGCGGCAATGCAGGCCAAGGC
AAGGCAACGCGTGGCGAGAGAGTTCATACGAGCGGATCCATCCGGGTAGGGCGCCATAGT
CTGCCACTTCGTCCCTGTTTCTGGTTCCGCCACCTGCGTCCATCCGTTGTTGATGCCGTC
ACTCCAGCAGGCGTGCCCAGCCCTGCATGCCATCCAGGCGTGCCAGCACCAGCTTGATGC
ACACCAGCAGCGGCACTGCCAGCAGCAGCCCGATCATGCCCCAGGCCCAGCCGAACACCA
TCAGCGCCAGGATCAGCACCAGCGGCGACAGCTTCATGCGCCGGCCCAGCACGATCGGGG
TCACCATCTGCCCTTCCAGGGTGTGCAGGCCCAGGTAGGCGGCGGCCGGCAGCAGGGCCT
GCAGCGGGTCGCGGAACTCGACGAAGCCCATCAACAGCATCAATGCCACGCCGATCAGCG
GGCCCACGTACGGGGCGAAGTTCAGTAGTGCAGCCACCGTGCCCCACAGCAGTGCTTCCT
GCAGGCCGATGCCGAGCAGCATCAGCACGCCGGCGAACACCAGCCCGACCAGGGTGTTGA
TGACGCTGATGGTCAGCACGTAACGCGAGACCTCCCGTTCGATCGAACGCAGGATGTCGG
TGGTGAACCGCTGCTGCTGGCGGTTCGGGAACAGGGCGATCGCTGCGCGCTGCAGGCTCT
GCCCGTAGATCATGAAGAACAGGGTCAGCAGCACCACCGCCAGCACCGACGCGGCCAGGC
GCGGTGCACGGGTCAGCATGCGGTATGGATCGTCCAGCTGGGTGCGGATCACCTGCACCT
TGTGGTTGCTGTCACCGCCGGCCACGCGGGCGAAGTTTTCCGCCGCCTGGTTGGCCTGCT
GCACCGGCTTGGTCAGGTCCTGCACCTGCCGGGCCACCTTGCGCAGCTGCTGTGGTGCTT
CCTGCGCCCATTCCATCGCCGGACCGATCAACTGCACCGCCAGCGAACCGGTCACGCCCA
GCCCGGCGCCGAGGATCAGCAGTGCGCCCAGCGCGCGCGGAATCCACAGCTTCTGCAGCA
GGCGCAGGATCGGGTTGCCGACCAGTGCGAAGAACATCGCCAGCAGCACCGGCAGGATGA
TGTCCTGCGCGGCCCACAGCGTGTAGCCCACCGCCAGGGTGGCCAGGACCACCAGCGACA
TCGGCCCGCGTGGACGCGACGGGGGCGGCAGCGGCGCCTCCGCACCCTGCGGATCGGTTG
GTGACGGGGACAGGAGGGACTCGCTCATCGACGCACCAACCGGGAAGGGGAGCGCATTAT
CCGCCGGCCGCGATCGGCGCGGCGGAGTGCGTGGATCAACGTTCGGACAGCTCGGTGGCG
GCTTCGGCCGGGCGCGGTTCGCGCGGTTCCGGTTCGGGTTCCGGGCGGGGGGCAGGTGCC
GGCCGTGCGTTGGCGGCGGAGGCCACCGCCTGTGCCTGTTCGCTGGCATCGTCGGCTTCT
TCGGCCGCGTCATCGGCGGTCGCTGCAGCCTGTGCGGCCATCGCCGTGGCGAACGCCGCC
TGGGCACTGGCGAACAGGTTCGAGACCGAACCGACCATCTGCAGCCAGCGCGCACCGTTG
ACCTTGCCGGGCACTTCCAGCTTGCCGGCGATGAAGCCACCGGCCAGGCCGACCACCACG
ATGCGCAACGGCGACCAGCCCTTTCGCCAGACGTCGCTGAGCGTGGACCAGTGGTCCTGG
GTCTCGCCCAGGCGCACGGTCACCACCTGTTCGCAGCGTTTCACCCGCCGCTGCAGCGCG
CCGAACCTCATGGCTTGCCCTCGGGCAGCTGCACGCCGGCATCGGGGTCGTCTTCGCTGG
GCTCGTCGAACAGGCCCAGGCGTGACAGCTGGCGCCGGGTGGCATGCATGCCGGTGTGGT
GGAAGAAGTAGGACACCCGCCAGATCGCGTAGCCGGTGACGGCCAGGCTCAGCAGCGAGG
TGATCAGCAGCGCCTGCAGCCAGCTAAGGCCCCAGCTCTGCAGCAGGGCGATGAGGGTGG
CCGCCATCAGCAGCCAGGCCGAGGCACCAAATACGATCGCCACGCCGGCCCAGGCCAGCG
CACGGCCGAAGGCGCTGCGGGCCAGGGCGAAGTCGGCCGAGGCCAGCCGGCGCAGCGAGC
GCACGGTGTGCTTGGCCGAATCGGCGGCGGCACGACCGGCCGCGCCGACCTGGCGGATGC
TCTCATCCAGCGGCGGGGTGGCCGCCGGATCAGGGGCTTGCGCGTTGTCTTCGCTCACGC
CGCGGCTTACTTGTCGCTGCTGCCGCGGGCCAGCTTGGCGATGATCCAGCCGGCAGCGAA
GGCGACGCCGAACGAAGCCAGCGGACGCTCACGGATCAACTCGGCGGCGCTGTCGATCAG
GTCCTTGCCCTTGTCCATCAACGCGTCAACCTGTTCCTTGGCAGCGGCACCACCGAATTC
GGCGGCGGCCAGACCAGACAGTGCGCTGTCGGACAGTTCGGCCTTGACGTTGGCCTTGCC
GATGCGCAGCTCGTCGGTCGCGGCACCGGTTGCGCCCTTGATCGCACCGCCGGCGGCCGT
GGCGGCCTGCTTCAGGTGGGAACCGGCTTCACCCAGGTGTTCCTTCAGGTTCTCGGTATT
GGTGGGGCTCATCGAATCACTCCTGTTGCGATGGGGGAACGGGTGTCGGCGGTGCCGACC
TGGACTGACAGCAATAGCATTGCCGGGGTATAGGGGGTGTTACGGCAGGGCGATCAGCGC
ATCACGAGCTGGCCCTGCTGCTGGCCATTGTTGCGCAGCACGCGCACCACCAGGGTCGGC
GGGCGCTGCTGGAAGTTGGCGCGCCAGCTGGCCAGGTCGGCGAATTCACCCACGGTGGCG
TCGGTGATGATGTCGCCCTGCTGCAGGCCGTTGCTGGCCGCGCGGCTGCCACGCTTGACC
TCGCTGACCAGCACGCCGCCGACACCCGACTGTCGCAGCGACTCGGGCAGGTCGACGAAG
GTGGCACCGGTCAACCGCGGGTCCAGGCTCTCGCCGGTGACCGCACGCGCCTGTTCCTTC
AGCGTGGCCTTGATCTGCACGGGCTTGCCTTCGCGGCGTACGTCCAGCGTCATCGGGCTG
CCGACCGCAGCCAGGCCTTCCACGTTGTGCAGGGCTTCGGCGCTGTCCACGCGTTGGCCG
TTGGCCGAGACCACCACGTCGCCCGGCTTCAACCCGGCCGCGGCGGCCGCCGAACCGGCC
AGCACGCGGGTGATCAGCGCACCGCGCGTTTCGCCCAGGCCCAGCCCCTGGGCGATCTGC
GCGGTCAGGTTCTGGCTCTCCACGCCCAGCGTGCCGCGTACCACCACGCCGTGCTTGACC
AGCTGGTCGACCACGCTGCGCGCCAGGTTGGACGGAATCGCCAGGCCCAGGCCGATGTTG
CCGGCCATGCTGCCCTGCGGGTTGAAGCTGGCGGTATTGATGCCGACCAGCTGGCCCTGC
AGGTCGACCAGGGCGCCACCGGAATTGCCCGGGTTGATCGACGCATCGGTCTGGATGAAG
TTCTGGTAGCCCAGGCCACGGATGCCGCTGCGGCCCACCGCCGAGACGATGCCCGAGGTG
ACCGTCTGGCTGAAGCCGAACGGGTTGCCGATGGCCACCACGAAGTCACCGACCCGCAGC
TGGTCGCTGTTGCCGAGCTTGATGTCGGTCAGGTTCTGCGCCGGGATGCGGATCAGCGCG
ATGTCGGTATCGCGGTCCGAACCGAGGAACTCGGCCTTCACCGTGCGCCCGTCGGCCAGT
GTCACCTGCACGTCATCGGCGTTGTCGATGACATGGTGGTTGGTCAGCACCAGGCCTTCC
TTGGCGTCGATGATCACGCCCGAGCCCAGCGATTCGTTGATGCGCTCCTGCGGGATATCC
GGGAATAGGCGGCGGAAGAACGGGTCGTTGAAGAACGGGTTGCGCACGCGCACCACCTGC
TTGGTGTTGACGCTGACCACGGCCGGCATCGCCTTTTCCAGCATCGGCGCCAGCGAAGGC
ACCGCCTGTCCGGCCACCGCGGCCGGCAACGCGGCGGTGGTCGGCAGCACCGCTGGCAGC
GGTGCTGCATCGGCACGGTTGTCCAGGTGGGCATTGATGCCGGTGGCAACGAAGCCACCG
AAGGCGGCGGCGATTGCGAGCGTAAGCAGGGTGGGAAGCGGTCGCATGGTTGTCGGTTCG
CTGGCGTGGGTGGGGGCGGTTCGGCCCTACGGTAAAACAAGCTGAATGAGTGTGTCGCGA
TCTGGATAAATGCGCCATGAAAACCGCAGGCCGCGAAAGGCGAGTGAGGAGGCTGAAAGC
ATGGCTGTGGCGACACCGCACAGGCGACGCCTGCACCACCGAAGACGATCGCCGGGGGCG
CCGACACAGACCGATACCTGCGCAGTTCCGCGCAACCGGGTGCCGCAATGCGCCACAGCA
CGCATCGGATGCCGCGTCCGTGCAACGGCACGCAACGGCCATCTTCGACCACGCGCTTGC
TGTGGCGTAGTCCTTAAAAAAAGGGGTTTCCTGTGAACCCGCCGCTTCTGCGGCAGTGGT
GGGCTACACCATGGCCGTCGCATCAGATGCGATTGCGGGCGCGTGCCCCGTTCCACGATC
GTCAATGTCGGTATAGCATCGCCCCGTTTTGATACTTAAGGCCCCCAGGAGGGCAACATG
AGCAACGGTAATGGTGTGTCGGTCGTGACCGACGCCGTCGAGAACGTCAAAGAAGCCGCC
ACCAACGTTGGCGAGACCATCGCCCACGCCGCCGAAGACGCCGTGAAGTCGGTCAAGAAG
ACCGTCAAGCGCGCCACCAAGGCGGCCGGTACCCGCGTTGCCAAGGCCAAGAAGGCCGTG
GCCAAGGTCGAGAAGACCGTTGCCAAGAAGGCCGACAAGGCCGCCAAGTCGGTCGGCAAG
ACCGTTGCCAATGCCAAGAAGAAGCTGGAAGCGGCCAAGAAGAACGCCAAGGCCGAAGCC
GCTGCCCTGAAGAAGGAAGTGGCCAAGAAGAAGGCCGCTGCAGGCAAGGCTGTGACCAAG
AAGGCCGCTGCCGCCAAGAAGACCACCAAGGCTGCCGGCAAGAAGGTCGCCACCGTGAAG
AAGGCCGCCACCAAGAAGGCCGCCGTCGCGAAGAAGACCGTTGCCAAGAAGACCGCGGCC
GCCAAGAAGGTGGTCGGCAAGAAGGTCGCCACCGCCAAGAAGGCTGTGGCCAAGAAGACC
GTCGCCGCCAAGAAGGTCGCCGGCAAGAAGGCCGTGGCTGCGAAGAAGGTTGTCGGCAAG
AAGGTTGCCGCCACCAAGAAGGTCGCCACCAAGAAGACCGCGGCCGCCAAGAAGGTTGTC
GGCAAGAAGGCTGCCGTCGCCAAGAAGGCTGTTGGCAAGAAGGCCGCCGTCGCCAAGAAG
ACCGCCGTCGCCAAGAAGGCGGTGGGCAGGAAGGTTGCCGCCACCCGCAAGACGGTCGCC
AGGAAGGCTGCGCCGCTGAAGAAGGTCGCCGCCAAGAAGGCTCCGGCCAAGAAGGCCGTG
CGCAAGGTCGCCAAGCGCAAGTAATCGCGCCGTGACCGAAGGCCCTGCCACCCACCGGGT
GGTAGGGCCTTTCGCGTTTCTGGGGCGCTACCTGGGGCAAGATGCAGGTTCTTCCCGCCG
GAGCCCCGACCATGCGCGGTATCGACTTCAGTTCCTGGCAGGGCGTGCTGTCCACGTTGG
CCGGCCTGGTCCTGATCACCCTGCTCGGCGTCGGCATCCGCCTGCTGGTGATGCAGACCC
TGCAGCAGCGCCGCGAGCGCGAGAACCGGCAGATCAACGAACGGCTGCGCACGCTGATGG
CCGCCTACAAGACCCTGGGCGGTTCGTTCACCGGCGAGCTGGGCGTGGATCCCAGCCATC
GTCGCGACCTGCGCCAGCGCGAAGATGCCGACGGCATCGCCGAGCCGCGCTCGGACCGTG
CGCGGCGCATCCGCGATGCGGTCGAGGCCGCGCTGTCGGACATCCTGCTGCTGGGCACCG
ACGAACAGGTGCGGCTGGCCACGCGTGCCGCCAACGAACTGGCACAGGGGCGGCCGGTGC
ATACCCACGAACTGGTGGTCTCGCTGCGCGACTTCGTGCGCGAAGCGCTGGATCTGGCCC
CGATTCCGGCCGATCTGCAGATTCCACCGCAGGGGCCGACCCGGCCCGTTGCCAGTGGTG
GCGGCAAGGGCCGTAACGACGGCGATGCCAAGGGCGGCCGTGCAGGCGGTGGCGGTGGTG
GTGGAATGGGCGCCGGCATGGGCGGCATGGGCCTCGGTGCCGGCGCCGCACTGGGCGCCG
GCCATGCTGCTGCCAGCGATGAAACGGACGCGCGCTGAGCACGTCCGCCGGGTTCAGCGC
GTCAGCTCGTAGAGCGGCACGAAGCCGCCGTAGATCATCCGCGCGCCGTCGAACGGCATC
GGATTCTTCGTTGGATCAAACCGCGGGTCCTCCATCATCTTCTTCATGCCGGCGTCGCGG
GTCGGCTTGTCCGGCCATTCGATCCAGGAAAACACCACCGTCTCATCCGGCGTGGCTTTC
ACCGCGCCGAAGAAGTCGGTGGTCTTGCCGTGCGGCACGTCATCGCCCCAGCACTCGACC
ACGCGCAGCGCGCCGTACTCGATGAAAACGGGATCCCCTGTGCGTGCATGGGCGAGGAAC
TTCTCCTTGTTGGCGGTGGGCACCGCCAGGACGAAACCGTCGATGTAGCTCATTGCCTGC
CTCCGGGTGGACCGTGCCACATGCACGGCCTTCAGGTACACGACGAACCAGCGCGTAGGG
AATCGACATCCCGCGTGCGCCTGTTCAGCCCGGGCCACCCGGGAGCGGGGCCAGCACCGT
ATCCGGTGGCTGCTGGCCGGCCAGGTGGCGCACGAAGTAGTCCCACATGCGGTGCGTGTA
GGTGGCGTCGTTGCGGAACAGTTCGTGGTCCTGCCGGGCCAGGTACAGCAGGTCGTAACT
ACGCTGGGCCTTGTTCAGGGCCGCGGCCAGCTGCAGGGTCAGCGCCGGTGGCGCGTTCTC
GTCCAGTTCGCCATAGACCAGCAGCAGATGCCCGCGCAGGTTGCCGGCCAGTGCCGCATT
GTCGAGCCCGGCAAAGGGGGCCGGCACGCCATCGGCCATGGCTGTAGCTGGCACCACGCC
ACCGAACAGCCGGTCCATGCCGTGCAGGGCGCCGCCGTACATGCCCTGGAAATTGTGGCT
GCCGGCCGAGGCCACAGCCACCTTGTAGAACGCCGGGTGGCGCAGCAGTGCACGCGCCGC
GCTGTAACCACCGAACGAATGCCCGTAGATGCCGACCCGCTGCAGGTCGATGCCCCGGTA
GCGTTCGCCCAGCTGGCGCAGCGCGGCCACATGGTCATCGAGCTGCACATCGGCGCCGTG
CAGGAAGCTGCTGTCATGGAATGCCTTGTCGCGGCCGCCGGTGCCGCGGGCATCGATGCT
GACCACCACGAAGCCGAGCTCGGCCAGGCTGGCGCGCGATACCGGGTTCTGCGCCGAAAC
CGCTTCGGCATAGGTCACCGGCGCATTGCTGATGAAGGCACCGCCGTACATCGCGTCGAT
CACCGGGAAGCTGCCGTCATCGCGATAGTCGCGGGGCAGGTAGACGGTGGCGAAGATCGG
CGTGCGCCCGTCGGCGGCCAGCAGCCGTTCGCGCCGCGGCGGCCGCCAGCCAGCAGCGAT
GATCGCCTGCGCATCCGCAGCCTCCAGCACCATCACTTCGCTGCCATCGCTGGCGCGCAG
CACCGTGCGCGGCGGCTGCGCGAGGCTGGACACGGTATCCACCAGATAGCTGCCGCCGGG
CGACAGCGCCTGCGGCGCGCGTCCGCCGAACAGCATGCCGGTGCCCGCATCGGCCAGGTG
GTCGCTGCCATCGGCGGCCAGGCGCTGCACCGGCCCACCGTGCAGTGCTACCCGGTACAG
GCCACGTACGTAGGGATCGCCGCCCTCGACACCTCCAGCACTGAAGTATGCCCAAGCGCC
TGCGCTGTCCACCCCGAGCAGGTCACGCACCGCCCACCGGCCGCGGGTGAGCTGGCGCAT
CACCTTGCCGTCGGACAGGCGCACCCGGTACAGATGGCCCCAGCCATCACGCTGCGAGAA
CCACACGGCGGTGTCCTGGCCGGGCAGGATCGCAACCGAGGCACGGTTGTAGGAATACAG
GCTGAGCTGCAGGCGCGCGTCGCCGGCTTCTTCCAGCACGGTGCGCAGCGCACCGCTGCC
GGCATCGATCTCCACCAGGCGCAGTCGTCGCGGCGCGCCGAAGTGCGCGATCGCGGCATA
CAGCCGGTGGCCGTCCCAGCCCAGCACGCCGGCCTCGCTGAGGGTGTTCCAGCCCTCGGG
CAGGGTGATGTCCTGCTGCCGGCCGCTGCGCACATCGACGATGTACAGGCTGTCACGCAC
CTGCTGTGCATCGCCCAGCAATCCCAGTTTCACCGTGTGCACGCGGGGCCGCGCGCCGCC
GGCCGGGGTGCTTTCCAGATAGGGGTAGTCCCGCAGCGCACGTTCGTCGTAGCGGACGCC
GGCAACATAGCGTCCATCGGGCGACCAGCCGACGGCGAACGGCCGCGCCGGCATCCGGCC
CTGGCTGCGTGGAATACCGCGCAGGGTGAAATCGGGCAATACACCATAGCCATGGCCGGC
GACACCGCCGGTGGTCAGCGCCCGCGGTGCCTGTCGGCGTTGCTGCAGCCATAGATTGTG
GTCGCGCACCTGCAGCCAGGCCTCGCCGTCGGGTGCGGGCAGTGCATCGGCAGCAGGCAT
GGCGCCCTGCGTCCGCAGGCACTGCCAACGTGGCCACTGGCAGTCGATGCCGGCTTCACC
GCTGAAGCGCAGGCGCAGGCCATCGGCCAGCACCTGCACATTGACCAACCGCAACCGTTG
CCCGTTCACCCCCAGGGCCCCCGCAGCGCTGTCCAGCGCAGCGCGATCGAACAGGATCTG
CCGGGAGGCCTGCGCCGGATCGACCAGCACGCCCTCGCGCCGGCCCTGGCCGTCTTCGCG
TTCGTACCAGAAGCGGCCATCGGCCAGCCAGTTCGGCAGGAGCGAGGCATTGCGCAGCGC
ACCGCGCAGGTGGCTGTCGTGCACGCGCTCGGCGCGCTGGTAATCGGAGGGCTGCAACGG
CCGAGCCGATGCTGTGGAAAGCACGCCGATGAAGGCGAGGACGGCGGCGCAGAACCGGAA
CCGCAGCGGGGCAGGTACGTGCAAGGCAACCTCCTGTTGCAAGGGTCAGCGGAATTCGAA
TGCACGCGCGCCGCGCGCGTATGCCAGACGCAGCCTGAATCAAGCCAAAAAATTCAGCAA
TGCGAAGACCGCTGTTTTCAGGGAGCGTTGTGGCGAATAACGGAGAATTTACATTCCCGA
TGCGATGGCGCCCTGGCGCTGCTGCACACCATAAGAATGTAAAGGTGTACCCCCATGAAG
AATTCGCTGATTGCTCTGGCCCTGGCCGCTGCCCTGCCGTTCACCGCTTCGGCTGCTGAG
AACCTGTCCTACAACTACGCCGAAGCCGACTACGCCAAGACCGACGTTGAAGGCATCAAG
GCCGACGGCTGGGGCGTGAAGGGTTCCTACGGCTTCCTGCCGAACTTCCACGCCTTCGGC
GAATACAGCCGCCAGGAAATCGACCACACCAACCTGAAGGTTGACCAGTGGAAGGTCGGT
GCCGGCTACAACGTTGAAATCGCTCCGAGCACCGACTTCGTTGCCCGCGTTGCCTACCAG
AAGTTCGACCGCAAGCACGGTCTGGACTTCAACGGCTACAGCGCTGAAGCCGGTATCCGC
ACTGCCTTCGGCGCCCACGCCGAGGTCTACGGCATGGTCGGTTACGAAGACTACGCCAAG
AAGCACGGCGTCAATCCGGATGGCCAGTGGTACGGCCGCCTGGGTGGTCAGGTCAAGCTG
AACCAGAACTGGGGCCTGAACGGCGAGCTGAAGATGAACCGCCACGGCGACAAGGAATAC
ACCGTCGGCCCGCGCTTCAGCTGGTAATTGCTGCCTCGGCGCGATTGCGCGCTGGAGACG
CCCCAACAGGCCCGGCATTTGCCGGGCCTGTTGCGTTTGCGCCGTGGCAAACCGGAATGC
TGTCTGACTGGCGGAATGCGCGGGCCAGCCATTGCAAGGAATTGGATTCCGCCGCTGCGG
GCACCGACCTACGTTGGATGTCCCATGTTGCCTGGACATGCCGCAATGCCGCTGACCCTC
CCGCCTCTGCTGCCTGATCGGCCACGACGCCTGGCGCTGCTGGACCCGCACCCGGTACTG
CGGTTGGGCGTGGAAGTGCTGCTGCGCCAGCACGCGGGTGTGCAGGTACGGGTGAGCCTG
TCCAGCGAGGCGCACCTGCTGCACCTGCTGGAGCGCAGCCCGACGTGTGTCGACCTGCTG
CTGATCGATGCGTTGCCCATGGGCGACCTGGGCGATGGGTTGGCCCTGTTGCACGTGCTG
TCGCAGCGCTGGCCGGCACTGCCGGTGCTGGTGCTCTCGGCACACTGCAATGCCAGCACG
GTGGCCACCGCGATGCGTGCCGGTGCGCGCGGCTTCCTGTCCAAGTCGACGCCACCGGAC
GTGTTGCTGCGTGCCATTGATGTGGTCGCCCGGGGAGGGCGCTTCGTGCCACCGGAGCTG
CGCGCGGAACTGAACCTGCCGGGCACGCGTGCACGCAGAATGCCGGCCCCGGCACTGGTG
CCGTTGAGCCAGCGCGAACGGGAAGTGCTCGGGCTGGTGCTGAAAGGGGTCAGCACCAGC
GAAATGGCCCTGCGATCGGGGCGTTCAGCCAGCACGATCAGCTCGCAGAAAACCTCGGCC
TACCGCAAGCTCGGCATCCGCGGGGACGGTGACCTGTTCCGCTTCCGCCACCTGCTGGAA
TGCGGATGAGCGGCGTTACTCGCCCTGGTACTGCTTCTCTTCCACCAGTGCAGAACCGGC
CACGCGGTTGATCTCGTTCTTCACCTGCACGCGCTCGCCATTGGTGCCATAGACACCGCG
TGCCAGCTGGATGAATGCATCATCGAACACCTGGGCCGCTTCCTTGTCGCGCAGCTGGTC
CTGGATGTCCCACATACGCTCGTTGATCGCCTTCAACTGCTGCTGCAGCGCGGCCAGGGC
CGGCTGTGCCTGCAGCTGCTGCTGCAACAGGGGCAGCAGGCCGTCCAGCTCGGTGCGCAC
GTTGGTCAGCTTGGCGGCATCGTCGATGCGCTCGGCCTTGATCTGGAGAATGGTGATCTT
GTCGATCAGCTCGCCGATCGATACCGGGGTCAGGATGGCGTCCACGCGGTTGGTTCCTGG
AAACAGGGCGCCATGATACCGCGCCGCTGGCGCATGGCCCCGATCCACGGGATTTACGCC
GAATTTGCGCCGCGGCCCGGGCCGCACCCTCGATCCGTTACGGCCACGCGCTGGACACTG
CCGTCCCGGCGGCGTGACCGCCTTCGACGAGGAACACAGTGCAGTGAACAGCAAGGGGAT
GATGGCGGCGGTGGTGGCCGCCCTGGCAGGGCTGCTTGGCATGGGCAGCGCGCAGGCACA
GGTGCAGGTGCAGGTCAGTGGCAGTGCGGCCTTGACCAGTGACTACGTGTGGCGCGGCAG
CTCGCAGAGCGATGGTGACCCGGCGGTGCAAGCCGGCGCGAAGATCTCGATCCCATCGGG
CTGGTACGCCAGCGTGTGGGGGTCCAACGTCTCGTTCAAGCCGGACAATGGCGCGCGCAG
CGAGTTCGACCTGGTGGCGGGCTGGTCCGGCGCGCTGGCACCGGACTGGACGCTGGATGC
GAACCTGACCCGCTATGTGTATCCGGGTACCGGTCGTGCGCTGGACTGGACCGAACTCAA
CACCACCGTGACCTGGAAGCAGCGCGCCTGGCTGCAGGTCGCGCATTCCAACGATGCGTT
GGCCGGTGGCCATCGCGGAACCTATGCCCAGCTGGGCGTGCGTGTGCCGCTGCACGAACG
CGTCCGCCTGGAAGCAGCGGTGGGCCAGTACTGGCTGGCCACCGCGCAGGGCCCGGATTA
CCTGCATGGCCAGCTCAGTGCCATTGCCACGCTGACTCCGGCATGGGAGCTGCGCGCCAC
CGTGCATGACACCGACAGCGCGGCCAAGCGACTGTTCCCGGGCAATGCCGGTGGACGCTG
GGAGCTGGCGCTGCAGGGCAGCTTCTAGTTCGACGATGCCGCCTGGCGCGCGCGCAGCGC
GCCGGGCAGCCACAGCAGCAGGGCCAGCACGGCCACGGCGGCACCGGCCACGCAGACGCC
GGTCCAACCGTAGCGCTGGTAGACCTGCGCCGACAGCAGCGAACCCAGCGAGCCGCCGAT
GAAGTAGCCGGTCATGTAGCCGGCATTGAGGCGGTTGCGCGCCGCGGGCTGCAGCGCATA
GATCAGGTTCTGGTTGCTGACGTGCAGCAGCTGTGCGGCCAGGTCCAGCACCACCACGCC
GATCAGCAGCGCCAGCAGCGAGTGGGCCGACAGCCCCAGTGGCAGCCACGACAGCAGCAA
CAGCACCAGCGCGATGGCAGTGGCGCGTCCGGTCTGGCCGCGGTCGGACATGCGCCCGGC
CAGGCCGGCCGCCAGCGTGCCGGCTGCACCGACCAGCCCGAACAGGCCGATGGTGGCATC
GCTGTAGGCGTACGGTGGCTGCGCCAGCAGGAACGCGAGCGGGGTCCAGAAAATCGCGAA
CATGGCAAAGCTGCAGGCACCCAGCAGGGTGCGCTGGCGCAGCACCGGCTCCTGCACGAA
CAGCACGCCGATCGAGCGCAGCAAGGCGAAATAGCCCAGGCCGGCGCTGTGGTGGAATCG
CGGCAGGCCGCGCTGCAATGCCAGTGCGGTCAGCACCAGGGTGCCGGCAGCGATGGCATA
CACCAGGCGCCAGTCACCCAGGCTGGACAGCAGGCCGGCCACGGTACGCGCCAGCAGGAT
GCCCAGCAGCAGGCCACTCATCAGCGTGCCGACCACGCGGCCACGATGTTCCGGCGCGGC
CAGCGTGGCCGCGAACGGCACCAGCACCTGTGCCACCACCGAAAACAGACCGGTGATCGC
GGTCCCGACCAGCAGCCAGGCCAGCGACGGCGCGCAGGCACTGATCACCAGGCCACCGGC
CGACAGCAGGCTCATCACCACGATCAAGCGGCGGCGCTCGAACAGGTCACCCAGTGGCAC
CAGCAGGATCAGTCCGGCGGCATAGCTCAGCTGTGCTGCGGTAACCACCATGCCGACCTG
GCCGAACGGCACGCCGAAGGCATCTGCGATGGTGTGCAGCAGCGGTTGCGCATAGTAGTT
GCTGGCCACGGCCACGCCGGTGGCGACCGACATCAGCAGCACCTGCCAGCGGTGCAGAGG
GGGAAGGGACGGGCTCACGCGGTGTTCCAGGAAGCGGGGTGCACAGTGTCCGCCTGCTGC
GGTCATGATGGAAATGAATCATCATCATCCTTGTCATCTGAAAACAAGATAGCTGGATGA
ACCTCAAGCAGCTCGAGTTTGCCGTCGCCCTGGCCGAGGAGGGCAATTTCACCCGTGCCG
CCGAGCGCTGCCACGTGGTGCAGTCCGCGCTCAGCCACCAGATCGCCCACCTGGAACAGG
AACTGGGTGCCACGCTGTTCGAGCGCCTGCCACGCCAGGTGCGGGCTACCGCCGCCGGCG
AGGCGTTGCTGGTGCACGCACGCCAGGTGCTGGCCAGCCTGCGCCACCTGCGCGCCGACG
TGGCCGCCGTCAGTGGCGAAGTGCGTGGCCTGCTGGCCATCGGGCAGATTTCTTCGCTGA
CCGACATCGACGTCGTGGCGATGCTGGCGGCCTTCCAGCGGGTGCACCCACAGGTGGAGT
TCCAGCTGCGCGTGGACAAGAGCGAAGACCTGATCGCACAGGTGCAGTCGCGCGCGCTGG
ATGTGGCACTGGTCGGCCTGGCGCCGTCGGCAGCGCTGGATGGCGTCTGCCACCAGGTGC
TGCAGGAGGAGGATCTGGTAGCGGTACTGGCGCCGTCGCACCGGCTCGCCGGGCGCACGC
GGCTGCCATTGACCGCACTGCAGGATGAAGCGCTGGTCGACTTCCCGCGCGGTACCGGTG
CGCGCCGGCAGACCGACGATGCCTTCGCCGCCGCTGGCCTGCCGCACACGGTGCGTTTCG
AGGTCAACCTGATGGAACTGGTCGAGCGCTTCGTCCGCCACGGATTGGCGGTCGGCATCG
TGCCGGCGTTGATCGCCGAAGGTTTCCAGGGCGTGGTTCAGATTCCACTGCAGCCGACCC
CGACCCGGCGCGTACACCTGGTCTGGCAGCGGCTGCCGACGCCGGCCGCGCGCGCCTTCG
TCGAGGCCGTGCTCAGCCGCGCAGGCGCAGGCTCAGGCCCTTGAGGAAGTTGCGCAGCAT
CTGGTCCAGGCAGCGCCGGTAGTTGGTGTGCCCGGGCTGGCGGAACAACGCACCGACTTC
CGACTTGGACACGTTGAAGCCGGCGCTGGCGAAGATCTCCATCAGGTCCACGTCGCGCAG
CTGGAAGGCCACGCGCAGCTTCTTCAGCACCAGGTTGTTGTCGATGCGCGTTTCCACCGC
ACGCTGCGGCTGGCTCTCGTCGCGACCGCGCAGGTGCACGATCAGGCCATCGAGGAAGTG
CGCCAGTGCGCTGTCGTTCATCGCCTCGAAACCGGCTTCGTCCTCGCGGCGCAGCCAGGC
CTTCACCTGCTCGGTATCCACGGCGAAGGCCGGGTCGGCCATCTGGCACAGGGTGACCAC
GTGCTGGTCACCCAGGTCCAGGGAGTAGCGCACGCTGCGCAGGACATCATTGTTGATCAT
GGCGCAATTGTACCGGTCACCCCGGCACGTGGGGTCGCCGCCGGGGTCAGATCCCTTTGC
TCCGCAAAGGGATCTGACCCCGGATCCGGCCGATCCGGCAACACGGGTGCTGCCGGACGG
TGCCAGAATGGAGATCTGGTTTTCCCCCTGGAGTTGCCTGATGACCCGCACTGTCCTGAT
TACCGGCGCCACGTCCGGCTTCGGCGCCGCCGCCGTCCACCGCTTCGCCCAGGCCGGCTG
GAAAGTGATCGCCACCGGCCGCCGCGGCGAACGCCTGCAACCGCTGGTCGAGCGCTATGG
CAAGGACGTGGTGCACGCCGCCGCCTTCGACATCCGCGATCCGGTGGCGATGGAGGCGGC
CCTGCTGGCGCTGCCGCCGGCCTTCGGCGAGATCGACCTGCTGGTCAACAACGCCGGTCT
GGCGCAGGGCACCGCACCGGCACAGAGCGCCAGGCTGTCGGACTGGACCACGATGATCGA
CACCAACATCACCGCGCTGGTCACCCTGACCCACCGCCTGTTGCCGCAGCTGGTGGAGCG
CAAGGGTGCGATCATCAACATCTCGTCGGTGGCCGGCGTCTACCCGTACCCGGGTGGCAA
CGCCTACGGTGGCACCAAGGCCTTCGTCAGCCAGTTCTCGCTGGGCCTGCGTTCGGACCT
GCACGGCACCGGCGTGCGCGTGACCACGATCGAGCCGGGCATGGCCGAGACCGAGTTCAC
CGTGGTCCGCACCCATGGCGACCAGAATGCATCGGACAAGCTGTACAGCGGTGCCAATCC
GATGACCGCCGAAGACATCGCCGAACAGATCTTCTGGGTGGCCACGCTGCCACCGCACCT
GAACATCAATCGCCTGGAGCTGATGCCGGTCAGCCAGTCCTTCGCCGGGTTCCAGGTCGC
CCGCGAGGGCTGACGCCGTGTGTGGAGTCGAGCCATGCTCGACTCGGCAGAAACAAAAAA
AGCCGGGCAATGCCCGGCTTTCGATGCAGTCCCGCAGAACGTCACTGCGCCTTGATGGCC
ATCGCCTGCAGGCCGGTGCCATCCAGCTTCTGCTTCGCTTCAGACAGTTCGCCGGCGCTG
CCGTACGGCCCCATGCGCACGCGATACACGGTCTTGCCGTTGATCTGCGCCGACTCCACG
CGTGCCGCCAGGCCCATCATGGCCAGCTTGGCCTTGGTGGCTTCGGCGTCGCCGGACGCA
CCGAAGGCACCTGCCTGCAGGATGTAGCGGGCGTTGTCGGCGGGCGCCGGTGCGGCAGTG
GTCGCCGGCGCGGTGGGCGCGGCTTCCGCGCGCGGCGCGGGGGCGGCGGCCGTGCTGGTC
GACGCCGGTGCGGTGCTGGCCGGCGGCGTTGCCGCGGCCGGGCGCTCGCTCAGCGGTGCC
GGCAGCGGACGGTTGCTCGCGGTCACCGGTGCGGTGCTGGCGACGCTGGCCGTTGCGGTC
GGTGCCGGCGTGGCCGTGCTCGCCGGCGGCACCGGCTTGCCCTCCAGCGCGGCCTGCGCG
CGCGACGCTTCGGCCTTGGCCCGGCGCTGGTCCTCGGCACGCGCGCTGGCGGCCAGTTCG
GCGTCGGACATTTCCACTTCCTTGCCCGGCAGCAGGGTGTAGAAGTCGTACTGCGTCGCC
GCGGGCTTCTCCGGTTCGGCCGGCTTCGGCGTGGCCGGCTGCGCGGCTGGCTGGCTGCCG
ACATCGCTGTCTGCATCAGCAACCGGGGCCGGCTGCGCGTTCGGGTTCGGCTGCGGACCG
GCGCGCAGGAAGCCGTCGCCTTCGCCCTTGAACAGGTTCGGCGCCGCCAGGAACACCACG
GCGGCGATCGCCACACCGGCCACCAGCCACACCCATCCGGGTGTGCCCTGGCTGCTGCTG
TTGCGTCGTGCCTGGGTTTTGCCGCGTCGTGCTGCCATGTGTACTGCGTCTCCTGATGCT
TACATTTTTTCCGGGGCGCTCACGCCCAGGAGTTCAAGGCCGTTGGCCAGCACCTGGCGC
GCCGCGCAGGCCAGGGTCAGCTTGGCGTTGCGATCGGCGGCGTCTTCCACCAGCACCGGC
GTCCCGTGATACCACGTGTGGAAGGCATGCGCCAATTCACGCAGGTACTGCGCCACCAGG
TGCGGCTCCAGCGCCACGCCGGCCGCTTCCACCACTTCCGGATAGCGCGAGATCTCGTTC
ATCAACAGCAGCGAGGCATCGTCGGCCAGATGGCCAAGGTTGGCCAGGCCATGGCCCTGC
TCGTACACCAGGCCCTTTTCCTGCGCCTGGCGCAGCAGGCTGCAGACACGGGCGTGCGCG
TACTGCACGTAGAACACCGGATTGTCGTTGCTCTGCTGGCGCGCCAGGTCGATGTCGAAG
GTCAGCTGCGAATCGGGCTTGCGCGCGATCAGGAACCAACGGGTGGCATCGCGGCCGGCT
TCTTCGATCAGGTCGCGCAGGGTGAAGTAGCTGCCGGCACGCTTGGACAGCTTCACTTCC
TCGCCGCCGCGCATGACCGTGACCATCTGGTGCAGCACGTATTCCGGCCAGCCCTGCGGG
ATGCCCACTTCCATCGCCTGCAGGCCGGCGCGCACGCGCGCCAGCGAGCCGTGATGGTCG
GCGCCCAGTTCGGTGATCGCGCGCTCGTAGCCGCGCTGCCACTTGGACAGGTGGTAGGCC
ACGTCCGGCACGAAGTAGGTGAAGGTGCCGTCGGACTTGCGCATCACGCGGTCCTTGTCG
TCACCGAAGTCGGTGCTGCGCAGCCACAGCGCGCCGCCTTCCTCATAGGTGTGGCCGGAC
GCCTGCAGCTTGGCCACCGCTTCGGCAACCTTGCCGTCGGCGTACAGCGAGCTTTCCAGG
AAGTAGATGTCGAAGTCGACACCGAACGCGGCCAGGTCCAGGTTCTGCTCGTTGCGCAGG
TAGGCCACGGCGAAGCGGCGGATTGCCTGCATGTCGTCCGGGTCCTTGGCGCCGACCACG
GTGCTGCCTTCCAGGTCGACGCTGGCACCGGCCATGTAGGCGCGGGCGACATCGGCGATG
TACTCACCGCGGTAGCCGCCTTCCGGCCAGCCGTCCTGATCGGGTGCGATGCCCTTGATC
CGCGCCTGGGTGGACAGCGCCAGGTTCTCGATCTGCACGCCAGCGTCGTTGTAGTAGAAC
TCGCGCTTGGCGTTCCAGCCGTTGGCATCGAGCACGCGGGCCACGCAGTCGCCGATCGCC
GCTGCGCGGCCATGGCCGACATGCAGCGGGCCGGTCGGGTTGGCCGACACATACTCCACG
CCCACCGTGCGGCCATTGCCGGACAGGTTGCGGCCGTAGTCGTGGGCTTCCTTGATGACT
GAGGCGGTTTCGCGCTGGTACGCGGCCGGGGCCAGATGGAAGTTGATGAAGCCGGGGCCG
GCGATCTCGACCTTGCTGACGTCCTCGCTGCGCGGCAGCGCCTCGACCAGTGCCTGTGCC
AGTGCGCGCGGATTGCTGCGCGCGGCCTTGGCCAGCAGCATCGCGGCGTTGGTGGCGAAG
TCGCCGTGGTCACGGGTCTTCGGGCGCTCGACCACGAAGTCCGGCGGCAGGGAGTCGGCG
GGCAGGGTGCCATTGGCGCGCAAGGCTTCGATGCCTTGGCTGATCAGGGCGCGGAGGAGA
TTTTTCACGAGGCCTGCTGTGAGAATGAGCGGCGGAATCGCCCATTTTAGCGCAGATGCC
CGCGCCCACGCTGACCAGGACATGCCTGCGGGGCGCCCGCCCGGCCCTGACCAGGGCCGT
TCAGCCGAACAGGCGCGGCTGGGGCGGGGACAGCAGGCCCCGTTCAGCAAATGAAACGGG
GCGGCCCTCGCCGACCACGAAGTGGTCGAGCAGGCGCACGTCCACCAGTGCCAGCGCCTG
CTGCAGTTCATCGGTGATGCGGGTATCGGCGCCGGAGGGCTCGGGGTCGCCGGAAGGGTG
ATTGTGGCTGAGGATCACCGCTGCCGCATTGTGCAGCAGGGCTCGACGCACCACCTCGCG
GGGATAGACCGGGGCGGCATTGATGGTGCCCTGGAACAGTTCTTCGCAGGCGATCAGGCG
GTGGCGGTTGTCCAGGAACAGCGCCATGAAGATCTCGCGGGCCTGGCCGCGCAGGCGGTG
CTGCAGATAGCGGCCGACCGCAGCGGGGTTGTTGCCGACGGCCTCGCCCTGCTGAAGTTC
GGCCGCCAGATAGCGGTGGGCCAGTTCCAGCCCGGCGGCCAGTGCACAGCTTCGAGCAGG
GCCCAGCCCCGGCAACCGGGCCAGCTCGCGGGCCGGGCGGTCCAGCAGCACACGCAGGGG
ACCGTGCGCCTGCAGCAGGTCGCGCGCGGTCTGCACCGCATCGCGTCCACCGAAGCCGGA
GCCGAGGAACAGTGCCAGCAGTTCTGCGTCGGACAGCGTGGCGGGGCCGCGTGCGATCAG
CTTCTCGCGGGGACGTTCCTGTTCGGGCCAGTCGTGGATGGGCATGCCTGCATCATCGCC
AGTGGGGGCGATGCGGCCCATCAGGGCAGGACGCATGCCCGGGTCGGCCGTTGCCTCAGT
CGCGTCGCGACTGCAGGTAGGCGAACAGCTCCTGGTTGTTCTGCAGCCCCAGCTTGCGCT
TGGCCTCGGCCTTCTGCCGGCTGATCGTCTTGGGGCTGCGGCCGCAGTGGACGGCGATGG
CGTTCACTTTCAGCCCGGCGGCCAACAGGTCCAGCACTTCCTGTTCGCGGGCGGACAGCG
CCGCCGGTTCGCGCGCGAACATCAGGTCGCGCGCCTGCAGGTGGTGGCGCAGCTGCTGCG
AGACGAACACCTGCCCTGCCATGGCCGCGTTCAGGGCCTGCGGCAACTCGCCGAAATCGG
CGCACTTGTCGACCAGGCCGCTGACACCCTCACGCAGCAGGCCATCGAGCAGGCCGGGGT
GGCGGGCGCCGGTAAGCACCACCACGGGCATGCGCGGGTGGCGTGCGCGCAGTTCAGCGA
TCAGTTCCGGGCCATCCGGGCCGGTGCCCGGCATGGAGAGGTCGGTCAGCACCGCGTCGC
AGCCGTGGTGCTCGACCAGCTGCAGCAGCTCGGCGCCGTCACGCGCGCTGCCGACGACCT
CCATCAGGTGGGTCTGCAGCACGATGCGGATGCCGTGCAGGACGACGGGATGGTCGTCGG
CGATGATGATGCGCGGGTGCACGCGGAATCCTCGAAAAGCGAAGCGGCACACCTGCGGCG
GCCACTGACGATTCTGCAAACGTGGCCGGCCTACAGGTATAGGAAAGTTCCGAATCGCAG
TGTCGTGAACCCCGGAAGCGCTGTGGTGCAAGTCCCATCTGCTGATAGCTGCCCGCTATG
TGCGCTGTGCACCGGGACATTACCGACCATCGGGTAAGCTAATGCCCTCGTTTGCACAGG
AATTCCAGGTGGCTGACTCCCCCAACGCTTCCCCCGCGCCCGGCCGCGCGCTGGAAGGCC
AGAAACTGCTGTTGTGCGTCGGAGGCGGGATCGCGGCCTACAAGGCCCTGGAACTGGTGC
GACGCCTGCGTGATGCGGGCGCCCAGGTGCAGGTGGCGATGACCGCCGGCGCCCAGCAGT
TCGTCACCCCCCTCAGTTTCCAGGCCCTGTCCGGGCAGCCGACCCGCACCACGCTGTGGG
ACAGCGCCGCCGAACAGGCCATGGGCCACATCGAGCTGGCCCGCTGGGCGGACCGCATCG
TGGTCGCGCCGGGAACCGCCGATCTGCTGGCCCGGCTGGCCCAGGGCCATGCCGATGACC
TGGTCAGCACCCTGTGCCTGGCCAGCACCGCACCGCTGACGATCTGCCCGGCGATGAACC
ATCGCATGTGGCTGCATCCGGCCACCCAGGCCAACATCGCCCTGCTGCGCCAGCGTGGTG
CGCAGGTGATCGGCCCGGTCGATGGCCCGCTGGCCGAAGGTGAATCCGGTCCCGGCCGGC
TGGCCGAACCCGGCGACATCGTGGCCGCGCTGGCCGCCAATGGCGGCGCCGCTGCGACGG
TTGCCGCGCCGGAAACCCGTGCCCTGCAGGGGCTGCGCCTGCTGATCAGTGCCGGCCCGA
CCTACGAAGACATCGATCCGGTGCGTTACGTCGGCAACCGCAGCAGCGGCAAGATGGGCT
TTGCCCTGGCCGCCGCTGCTGCCGCGCTGGGCGCGCAGGTGGTGCTGGTCAGCGGTCCGG
TACAGCTGCCGACGCCGCCGGGCGTGCAGCGTATCGACGTGCGCTCGGCCGCGCAGATGC
GCGATGCCGTACTGAAGTCGCTGCCCGCCGACATCTATATCGGTGCCGCCGCGGTGTCCG
ACTACACGCCGCGCCAGGTCGCCGCGCAGAAGCTGAAGAAGACCGCCGACAGCCAGTCGC
TGGTGATCGAACTGGTGCGCACGCCGGACATCCTCGCCGAAGTCGCTGCACAGACGCAGT
CGCTGAAGCTGGTGGTCGGCTTCGCCGCCGAGACCCACGACGTGGAGAAATACGCGCGCG
GCAAACTGGTCGACAAGCGCCTGGACCTGGTGATCGCCAACCAGGTCGGCATCAGTGGCG
GCGGTTTCGAGAGCGACAACAATGCCGCCACGGCCTTCTGGCAGGACGGCGAACAGGTAT
TCCCGGCCACTTCCAAGCGCGAGCTGGCCGAACAACTGCTGGCGCTGATCGCGCGGAGAC
TCCAGGCATGACCCAGGCATCCACTTCCCACCCGCTGCAGGTCAAGCTGCTCGATCCGCG
CTTCGGCGACAGCTGGCCGCTGCCGGCCTATGCCACCGAGGCCAGTGCCGGCATGGACCT
GCGCGCGGCGCTGGATACCGCGCTGACCCTGCAGCCGGGCGACACCGCGCTGGTGCCCAG
CGGCCTGGCCATCCATATTGCCGACCCGAACCTGTGCGCGGTGATCCTGCCGCGTTCCGG
GCTGGGCCATCGGCATGGCATCGTGCTGGGCAACGGCACCGGCCTGATCGATGCCGACTA
CCAGGGGCCGCTGCTGATCAGCGTCTGGAACCGTGGCCGCGAGGCCTTCACCATCGAGCC
GGGCGATCGCATCGCGCAGCTGGTGGTGGTTCCGATCGCCCGCGTCAGCCTGCAGGTAGT
GGATACTTTCACCGACAGCGTGCGGGGCGCGGGTGGATTCGGCCATACCGGGGTGCGTTG
ACAGGGGACATCGATGAGCGGCATCGGGGAAGGACAGCGGGGACGGTCGTTGGGTCGCAG
TGCACCTCTACTGGGGGTGCTGTTGATCCTGTTGGCCGGCTGGTTCGGATGGAGCGCGGT
GCAGCAATGGCGGCAGGAGGCCAACGGGCAGGCGCTGGAAGAGGCGCGTGACCAGGCCGT
GCAGGGCCTGCAGCAGGCTGCTGCGGGCCAGTTGCAGCAGCTGCAGCAGCAGTTGAAGAA
CGATCGCGTGCAGCAGGCGCTGCAGGCCGGCGACGCCGCTGCGGCGGCGCTGGCCGTTCG
CGAGAGCTGGACCGGAGTCGAGCAGGTCGAGGTGCTGGCGGCCGATCTGGCCAACGCCTA
TGCTGATCCGGCCACCTTCGGGTATTCCCGCCTGGCGCTGCTGGAAGCGGCGCTGGCCGA
GGCCAGGCCAAGCCTGCGCGTGGTCCGCGACGGCGGCGGCAACCGCCTGGGCCTGGCCGC
GCCGGTGCAGCTGGGCAGCCTGGGGCCGGCCGTCATCTATGTCCGCCAACCGCTGCTGCG
GCTGACGTCGCCGCTCGACCAGGTCAGCGCGCCGTCCGCCGGTTTCCTCGGCCTGCGCCA
GGGAGCATTCGATCTGGTCACCCAGGGCGACCCGAGCCTGGCCGAAAGTGCGGAAGCGCT
GGCGCGCCCGGTTGCAGGCACGCCGTTGCGGCTGGTCGCGTCGGTGCCGAATGTCGAGGC
CGGTCCGCTCGGCCTGGGCGCGCTGGCCAGCGCCATTGTGGCGTTGCTGCTGGCGTTCAT
TGCCGTGCTGCTGGTGGTGGGGCGCGACCGGCTGCCGAAGTCGCTGCCGTTGCCGCGCCG
CGCCGCCGCGTCCGAGGCCGACCATGGCCCGACCCTGAGCGAGAGCCTGCAGCAGGCGCC
GCCACCGGTGGCCGCCGTGACCGGCAGTGGCGATGCCACGCCACCGCCGCCACCGCCGGT
GCCTGCCGAAGAGCTGGCCGCCGGCATCTTCCGCGCCTATGACATCCGCGGCGTGGTGGG
CAGCGAACTGACACCCAAGACCGCGGCGCTGATCGGCCAGGCCATCGGCACCGTGGCACT
GGAGCAGGGCCTGCGCGAGGTGGTGATCGGGCGCGATGGCCGCCTGTCCGGACCCGAGCT
GACGGCCGGGCTGGCCGAGGGCCTGCGCCGTGCCGGCTGCGCGGTGATCGATATCGGCCT
GGCGCCGACCCCGCTCGTGTACTACGCCGCCTTCCATCTGCGTACCGGCACCTGCGTGGC
GGTCACCGGCAGCCACAACCCGCCCGAGTACAACGGCTTCAAGGTGGTGATCGGCGGCGA
GACGCTGTCCGGCGATGCGATCACCGACCTCTACCAGCGCATCGTCGAGGGCCGCCTGGT
GCAGTCCGCCGAGCCGGGTGACTACCAGCAGCGCGATGTCAGTGCCGACTACATCCAGCG
CATCGCCGATGACGTGCAGCTGGACCGTCCGCTGAAGGTCGTGGCCGATGCCGGCAATGG
CGTGGCCGGCGCACTGGCCCCGCAGCTGCTGGAAGCAATCGGCGCCGACGTCATTCCGCT
GTACTGCGATGTCGATGGCACCTTCCCCAACCATCATCCCGACCCGAGCGAGCCGGCCAA
CCTGGAAGACCTGGTGCAGACGGTCAAGCGCTTCGGCGCCGACCTCGGCGTAGCCTTCGA
TGGCGACGGCGACCGGTTGGGCGTGGTCACCGGCGAAGGCAGGATCATCTATGCCGACCG
CCTGCTGATGCTGTTCGCTGCCGACGTGCTGATGCGCAATCCGGGCGCGATGGTGATCTA
CGACGTCAAGTGCACCGGCAAGCTGTCCGACCATGTGCTGCGCAACGGTGGCAGCCCGCT
GATGTGGAAGACCGGGCATTCGCTGATGAAGGCGAAGATGCGCGAGACCGATGCCGAGCT
GGCTGGTGAGATGAGCGGCCACTTCTTCTTCAAGGAACGCTGGTTCGGTTTCGACGACGG
CCTGTACGCCGCTGCGCGCCTGCTGGAGATCCTGGCCCAGCGCGAGGAAACCCCGGACGA
AGTACTGGGCGAACTGCCGGAGATGGTCGCCACGCCGGAGCTGAAGGTAGCGGTGGCCGA
CGGGACGCCGCATGCGTTGGTGGCGATGCTGGTGGCGGCGGCGCAGTCGCCGGACAACCC
GTATGTGGGGGGCCGCCTGTCGACCATCGATGGCCTGCGCGTGGACTTCGCCGATGGCTG
GGGCCTGGTGCGCGCCTCCAACACCACGCCGGTGCTGGTGCTGCGGTTCGAAGGCAACGA
CGAGGCCGCACTCGAGCGCATCAAGGTCTTGTTCCGCAGCCAGCTGCAGCCGGTGCTGGG
CGACACCCCGCTGGGGTTCTGAGGTGGGGCCGGGCGGCGCCCGGCACCCGCCGAATCAAC
GTCAACGTCAAAGGCCGGCTATCCGTGGGATGCGGGGTGGGTCCGGTTACGGGGGACGCT
GCAAGTCCCCCTCCGGGGCCCGGCCCAGCCGGTGGCGGCTGGGCGTTCGGGCGCTTGCGA
AGCAGTGCTTCGCAAGCAAAGCGCCCTCACCCATGTAAGCTCGGTCGCCGCTTGCTCGTG
TGCGCAGTCGTGCGCACATGGCAAGACCGGGGTTGGGCGTCCTGCCCAACCCGCCCGAGG
CATACCTCGGGCCCATGCGGCTCACGCCCCCGCAACCGGACCCACCCCGCCTTCGACAGA
TTTCCGCGATCTGTCCGAACCGCATGAACTGCTCCTGGTAGGTGTCGACCTTGGTCGACA
CAGCAGAGATCCACGCCATGCGTGGATGCTCTTCCGAATTTGCTTTGGTGGGTGCCGACC
GTTGTTCGGCACACCCTCACCCCTTGAATCGCAAGCCCACGCCCGGTTCGGTGAACAGGT
AGCGTGAATCCAGCGCCGAATCGCCCAGCTTGTGCCGCAGCTTGCCGACCAGGATGCGCA
GGTAATGGGTATCGTGCTGGTGGGTCGGCCCCCAGATCTCCTGCAGGATCTGCGGCTGTG
TCACCACCCGCCCGGCATTGCGCAGCAGCAGCGACAGCAACGCGTATTCCTTGCGGGTCA
ACGCCACCGGTTCACCCTGCAGGGCGACTTCGCGGCGCACCAGGTCCACGCGCAGGTGGC
CGTCGTCGAACACCGGTGGCGTGCCATCACTGGGTACGCTGCGCGTGCGCAGCAGCGCCC
GCACCCGTGCCATCAGTTCCTGCGTGCCGAACGGCTTGGTCACGTAGTCGTTGGCGCCGG
TATCCAGTGCGCGCACCTTCTCGGCTTCGCCGGCGCGCACGGTCAGCATGATCACCGGCA
CCTGGCTCCACTGCCGCAGCTGTTCAAGTACCTCGTGGCCTTCCATGTCCGGCAGGCCGA
TATCCAGGATCACCAGGTCCATGTCCTCGCTGGCGGCCAGCTGCAGGCCTTCCTGGCCGG
TGGCGGCCTGTCGCACCTGGTAGCCCTGCGCGCGCAGGCTGATGTCCAGGAACCGGCGGA
TCTGGGTTTCATCATCGATCACCAGCACGCGCGCGGCCGGCACGCTGGCATCAATCGGGG
TCGGGCTCATCGTGGGAGGCTGGCTTGAGCAGGGGCAGGGTGATGCGGATCAGGGTACCG
CGACCGTCGCGTCCGGGCAGCGCCTGCACGCTGCCGCCATGTGCGCCGATCATGCCCTGG
CAGATGGTCAGGCCCAGGCCGGTGCCGTGGCGGCCGCGGTCGCCGCGCTCGACGCTGTAG
AACATGTCGAAGATGCGCGCGCGCTCGTCGTCGGGAATGCCGGGGCCGGCATCGATCACG
TCGATGCGCAGCTGGCCGTCCAGTTCGCGCGCCTGCACCTGCACGGCGGCGTCGGGCGGC
GAGAACTTGGCCGCGTTCTCCATCACGTTGAACACGGCCTGTTCGACCAGCGCCGGGTGT
ACCCAGATCGGCGCCAGCGTGGACGGAATGTCCAGCTCCAGCCGCACCTTGGGCTGGTAG
CGCTGCAGGCGCCGTGCGGCCGAGCCGATCAGTTCGTCCACGCCGATCCAGTCACGGTTG
ATCTTCAGACCTTCGTGGCCAAGGCGGGTCATGTCCAGCAGGTTCTGGATGTAGCGGTCC
AGCCGCTCGCCTTCGACCAGGATGGTGTCCAGCAGGGCACGGCGATCGGCCGTGTCCATC
GCCGCGCCGTAACTGGCCAGGCTGTCGGCCGAACCGATCATCGCCGCCAGTGGAGAGCGC
AGGTCGTGCGACACCGAAGAGAGCAGGGCCGAGCGCAACCGCTCGGTCTCGTTGCTGACA
TGCGCCTGTTCCAGTTCGGCCACCAGCCGGGTACGCAGTGCGGCCTGCGCGATGTCATCG
ACCATCGCTTCGGCAAGCTGCCGCTGTTCGGGCAGCAGGCGTGCCTGTGCGCCGGGCAGG
TACAGGCCGGCCACGCCGATCGCGCGATCTTCGCCATCCAGCAATGGCAGGAACCACCAC
TGCGCACCGGCCAGGGTGTCGGTGAAGCGGCCGCTGGGCTGGCCGTGGCGCAGCGCCCAG
TCGGCGGCAGCCAGGTCGGTATCGCCGGGTTGGCTGCGGCCACCGGCGGCAGTGTCCGCG
CCGATCCGCAGCCACGCCGGCACATCCATCGCCTGCTCCAAGGCATGCCGACCTGCCTGT
GCCACCTCGCCGTTGCCAGCGGCGCTGGCCAGCTGACGGCCCAGCTGCTGGCGTGCACGT
GCATGGCGATTGGCCGCACGCAGCGCAATGACCTGCATGCGCAGGCGCGAGGCCAGCCGT
CCGGCCACCAAGGCGGCGGCCAGGAACAGGAACACGGTGATCACGCCCTGGCGCGCACCG
ATGGCGAAGGTGAAGCGGGGCGCGATGAACAGGAAGTTGTAGGCCAGGAAGCACAGGATC
GCCGCCATCACCGCCACGCTGGCACGCGTGCGCGCCGCCACCAGCACCACTGCCACGATG
AATACCATCGACAGGTCGGCCATGCCGACCCAGCGTTCGGCCAGCCAAGCCACCGCACAG
GCCAGCGCGGTGGCGATCAGTGCCTGTACCGGCTCGTAGCTGATGCCGCGCATCGGTGGC
AGCAGACCCTCGCGGCGCGAGCGCGCCCGGGCCTGCGGCGTGCTGATGATGGTGATCTCG
TAGTGCGCCCCGCGCTGGATCAGCTGCTGGGTCAGGGTTCGGTTGAACATCCGCGCCAGC
GGGCGCTCACGGGTGCGCCCCAGCACCAGGGTCGATACGCCGTTGTGCGCTGCATGGTCC
AGCAGGGTATCGGCGATGCTCGATCCGTGCAGCAGTTCGGCGTCGCCACCCAGGCGCCGT
GCCAGGGCGAAGGCCGCATCGATCTCGCGCCGCGTGGCCTCGTCCTGGCGCCGGCCCTGC
ACGGTCACCACCGTCCACGGTGCGTCGCGGCGCTCGGCGATGCGGCGCGCCACCCGCACC
AGGTACTCGCTCTGGCCGCCGCCATCGATGGCCACCAGCACGCCGCGCCGCAGCGGCAGG
TTGCCTTCGCCCCGTGCGGCGCGGGTTTCACGCAGGCTGCTGTCGACGCGGTCGGCGGCT
TCCTGCATCGCCAGCTCACGCAGGGCGGTCAGGTTGGCCGGCGAGAAGAACGCCTGCAGC
GCCTGCGCGGCCTGTTCGGGCACATAGACCTTGCCCTGCTGCAGGCGCGCGATCAGTTCG
CGCGGCGGCAGATCGACCAGCACGATGTCGTGCAGGCGATCGAGCACGCCATCGGGCACG
GTCTCGCTGACCCGCACGCCGGTGATGCGCATCACCACGTCGTTGAGGCTTTCCAGATGC
TGGATGTTGACCGTGGTCCAGACGTCGATGCCGGCGTCGAGCAGCTCCATCACATCCTGC
CAGCGCCGCTCATGGCGGCTGCCGGGCGCATTGCGATGGGCCAGTTCGTCCACCAGCACC
AGCGCTGGATGCCGTGCCAGCACGGCATCCAGGTCCATCTCCTGCAGCGCGTGGCCGTGA
TAGGCCACGTCCTTCAACGGCAGCTGCGGCAGACCTTCCAGCAGGGCCTGGGTTTCGGCG
CGGCCATGGGTTTCCACCAGCCCGACCACCAGGTCCACGCCGCGGCGCAGCTGCTCCTGG
GCACGGGTCAGCATGGTGTAGGTCTTGCCCACACCCGGCGCAGCGCCGAGGAACACGGTC
AGCTTGCCACCGGCTTCGCGTTGCAGGCCTTCCACCAGGGCATCGGCCTGGCGGGTACGC
GCATCAGTCATGGGGGCCGCTGTCATGGCCGCCATTGTGCGCGCAGCCGATGCAGGCCGG
CATCACGGCGCCTTGGCCGCATGGTCCAGCGCGAAGTTCAGCGTCACCACGTTCACCCGC
GGCTGGCCGAACACGCCCCACTGGCGCCCTTCAGTATGTGCCTGCACCAAGGCCTGCACG
CGCTCCACCGGCAGGCCGCGGGCACGTGCCACGCGTGCCACCTGCAGCTGCGCCGCCGCC
GGCGACAGCTGCGGATCCAGCCCGCCGCCGGACTGGGTGACCAGGTCGGCCGGCACCTGC
GCCGGGGCGACACCTTCGCGCGCGGCCACCGCCGCCGTGCTGGCGGCAACACGCTCGGCC
AGCGCCGGGTTGCTGCGCGCCAGGTTGGAACCGGCCGCGGCCATCGGGTCGTAGTTGGCC
GCCGACGGCCGTGCCTGGAAGTAGCCATCACCGGTGAACGGCTGCGACAGCCAGGCCGAG
CCGCGCACCTGGCCGTTGCCATCGCGCAGCAGGCTGCCCTCGGCCTGGGTGGGGTAGGCC
AGGCCGGCGAAACCGGTGGCGATGCCGGCGTAGACTGCGCCGGCCAGCAGCAGGGTAGCC
AGGCCCAGGCCGATCGCCGGGCGCCAGCCGGCGCCGTCCTGCAGGCTGGCCACGCGGGCT
TCGGCCTTCGGTTCGCGGGGCAGGGTGGTGGAGGTGGAAGCAGAACGGTTCATGCGCCGA
ATACCAGGACAAGGAAGAGGTCGATCAGCTTGATCGCCGCGAACGGCAACAGCACGCCGC
CGAGGCCGTACACCAGCATGTTCCGGCGCAGCAGCGCGGTGGCCGTGGCCGGACGGAAGC
GCACGCCACGCAGGGCGAGCGGGATCAGCGCGGGAATCACCAGCGCGTTGAAGATCAGCG
CCGCCAGCACCGCGTTGCGTGGGCTCGACAGCTGCATCACGTTCAGTGCGGCCATGGCCG
GAACCGCAGCGGCAAACAGCGCCGGCAGGATCGCGAAGTACTTGGACACGTCGTTGGCCA
GCGAGAAGGTGGTCAGCGCACCGCGGGTGATCAGCTGCTGCTTGCCCACTTCCACGACCG
CCAGCAGCTTGGCCGGGTCTGAATCGAGGTCGACCATGTTGCCGGCCTCCTTCGCCGCCT
GCGTGCCGGAGTTCATCGCCAGGCCGATGTCGGCCTGGGCCAGCGCGGGAGCATCGTTGG
TGCCATCGCCCACCATCGCCACCAGGCGGCCACCGGCCTGTTCCTGGCGGATGCGTGCCA
GCTTGTCTTCCGGACGGGCCTCGGCGATGTAGTCATCAACGCCCGCTTCGGCGGCGATGG
CGGCAGCGGTCAGCGGGTTGTCGCCGGTGATCATCACCGTGCGGATGCCCATCGCCCGCA
GCTGTGCGAACTTCTCGCGCATGCCGTGCTTGACCACGTCCGACAGCTCGATCACGCCCA
GCACGTGGCGGCCCTCGGCCACCACCAGCGGGGTGGCGCCATTGCGCGCGACCTGCTCGA
CGCGGCCGGCCAGTTCAGCCGGCACGCTGCCGCCGAGCGCCTGCACGTGGGTGCGGATCG
CATCGGCAGCGCCCTTGCGGATCTGCCGCCCATGCTCCAGATCGACGCCGGACATCCGGG
TCTGGGCACTGAACGCCAGGTAGTCGGCACGGTCCGGCTCGGCGGTGGCGCAGCCCTGTT
CGCGCGCCAGGCGCACGATCGACTTGCCTTCCGGGGTCGGGTCGGCCAGCGAGGACAGCA
GTGCCGCCTCGCGCAGCTGGCTGGCGTCGATGCCGGCCAGCGGATGGAAGTGGCTGGCCT
GGCGGTCGCCGTAGGTGATGGTGCCGGTCTTGTCCAGCAGCAGCACGTCGACGTCGCCGG
CCACTTCCACCGCCTTGCCCGACTTGGCCAGCACGTTGGCAGCCAGCGCACGGTTCATGC
CGGCGATGCCGATGGCCGGCAGCAGGCCGCCGATGGTGGTCGGGATCAGGCACACCAGCA
GTGCGATCAGCAGCAGTGGATCGACCTGCACGCCCACGGCCGCGCCGATCGCCGGCAACG
TGGCCACCACCACCAGGAAGGTCAGCGTCATCGCCGCCAGCAGCAGGGTCAGCGCGATCT
CGTTGGGGGTCTTCTGGCGATTGGCACCTTCCACCAGCGCGATCATGCGGTCCAGGAAGC
TGTGGCCCGGCTCGGCGGTCACCCGCACGATGATCTGGTCGGACAGCACCTTGGTGCCAC
CGATCACACCGGAACGGTCGGTACCAGCCTCGCGCAGCACCGGTGCCGATTCGCCGGTCA
CTGCCGCTTCGTTGATGGTGGCCAGGCCCTGCACGATCTCGCCATCGGCCGGCACCAGCT
CACCGGCACTGACGATCACATGGTCGCCCGGGCGCAGCTCGGCGGCCGGCACCTGGGCTT
CGGCTGCGCCCGGCTGCGGCGCCGCCAGCCGGCGCGCCACCAGGTCCTGGCGGGCACGGC
GCAGCGAGGCGGCCTGGCCACGGCCACGCGCTTCGGCCACTGCCTCGGCGAAATTGCCGA
ACAGCACGGTCACCAGCAGGATGGCGGTTACCGCCAGGCCGAAGCCCAGCGGTGCATTGC
CGGTCAGGGTGACGATCGCGGCGACAATCGTGCCGGCCATCACCACCGCCATCACCGGGC
TGCGCACCAGATGCATCGGCGCCAGCTTGCGCACCGCTTCGACCAGCGCACGGCGCAGGC
CGGCGCCATCAAGCAGGGCAGGGCGCGGTGCATGGGTACTACGGGTTGAACTTGCTTGGG
TACTCATCAGGGTGTCCTCAGCGCAGTCCCAGGCTCAGGTGATCGGCGATCGGGCCGAGT
ACCAGCGCCGGCATGAACTGCAGCACGGTCAGGATGACGATCACCGAGACCAGGGTCAGG
GCGAAGGTCGGGGTTTCGATCTGCAGGCTGCCGGCAGACTCCGGCGCCTGGCGCTTGGCG
GCCAGCTGTGCGGCCACCACCAGCGGAATGATCAGCAGCGGGAAGCGGCCCAGCAGCAGT
ACCAGCGAGCAGCTCAGGTTCCACCACAGCGTGGCGTCACCCAGTCCTTCGAAGCCCGAA
CCGTTGTTGGCGTAGGCCGAGACATACTCGTAGAACACCTGGCTGATGCCATGGAAGCCG
GGGTTGGAGGTGCCGGCCAGGCCGGGCACGGCCAGGGTGATCGCAGTGAACACCAGCAGG
GTGATCGGCTGCAGCAGCACCAGCAGGGCCAGCAGGCGCACCTGGGGCGTCTCCAGCTTG
CGGCCGAACAGTTCCGGCGTGCGCCCGGTCATCAACCCGGCCAGGAACACACCCAGCAGC
AGATAGACGATGAACTGCTGCAGGCCACAGCCGATGCCGCCCCAGATCGCGCTGACCAGC
ATGTTGACCATCGCGATGCCACCGCTCAGCGGCGCCAGCGAATCGTGCATGCCGTTCACC
GAGCCATTGGAGACCTGGGTAGTCACCGCCGCCCACAGCGCCGTGCCGTCGGCGCCGAAG
CGCACCTCCTTGCCTTCCATCAGCAGCGGGGTGGCGGCGCTGGCGCTATGCCCTTCGCTC
CACATCATCGCGCCGGTGGAAAGCAGCGACATGCCCAGCATGCAGCTGAACACCAGGGCG
CCGAAGCGACGCCGGCCGGTGAACGCGCCGATCATGAAGATCACCGCCATCGGCACCAGC
AGGATGCCGACGATTTCCAGCGCGTTCGACAGCGGGGTCGGGTTCTCCAGCGGGAAGCTG
CTGTTCGGGCCGTACCAGCCGCCACCGTTGGCGCCAAGCTGCTTGGCCGCGACCATCGCC
GCCACCGGGCCCAGCGGCAGCTTCTGTCCGGTCATGCCGGCGCTGGCATCGATCGGCGTG
GCCTGCGGGCCACCGGCCATCGTCGACGGCACACCCTGGCTGGTCAGCAGCAGGGTCCAC
ACCAGGCACAGCGGCAACAGGAAACGCACGCACAGGCGCACCACGTCCACGTAGTAGTTG
CCTACCGCCACCTGGCGGTCATCGCCGGCACCGGTGGCCGCCGCAGCCTGCGGCGCACGC
GAGAACAACGCGCGCAGCGTCGCCACCGCCAGCGCCAGGCCCATCATCGGCGTCACCACC
TGCAGGCCGGTGATGCCGGTCATCTGCGAGAGGTAGGACAGCTGCGCCTGGCCCGAATAG
TGCTGCTGGTTGGTGTTGGTCAGGAACGAGATCATCGTGTGCAGCGCGGTGTCCCAGCGC
ATGTTCGGGATCTGGTCCGGGTTCAGTGGCAACCAGGCCTGGGTCATGAACACCGCCTGG
GTCAACACAGCGACCACCACGTTGCTCAGCACGAAGGCCAGCACGTAGCCGCGCCAGGAC
ATCGCGCGCGAGGGATCGACGCCGAACACCTTGTACAACGGCTTTTCGATCCAGTTGAAC
AGCACGTCGACCTTCATCGGCGTGCCGCGCATCACGCGGGCCAGGTACAGGCCCAGCGGC
CACGCCAGCAGCAGGCTGGCGGCAAGAATGACAAGCATCTCAGTCATGGCCGGCTCCGTT
AGAACGATTCGGGCCGCAGCACGACATAGAGAAGATAGGCGGCGGCGACCAGCACCAGCA
CGCCACACAACAAAGACAGCCAGGGGGACATTTCAATAGCGACCTGGTGGAACCCCTCCA
CCTCAGGCCGTCATCGTCGTCCTGCCGCCCATAAACGCACTACGCGCCGGACCGGGCCGA
CGCGTAAAGAGTGCATAAATTCCGTGGGCCAACCCGTAACCACGCGCCGCCTGCTGTAGA
GCCGAGCCCATGCTCGGCTGCCCTTTCCCAAGGTCACGCGGAGTCGAGCGTGGGCCCGAC
GCTACAGGCGAATCACGGCGCCTGGCTCGCCTGCGCCACGCCCTTCAGCTCGCGATAGCG
CTGCAGCGTGCTGTCGATCTCGGCCTTCAGCGCCTGCTGCTGCTGCAGGAATCCGGCCTG
CAGGCGTTGCTGCGACTGCAGTTGCACGTGCCGCTGGCGGATCGCCTCGGCCTGCTTGTC
GGCCACCTTGCCACCGGCCAGTTCGCGGTCACCGGCGGCCGACAGCAGCGCCACCAGCGA
TTCGCGCAGGCTGGTGACGTTGTACTCGGCGGTCTTCAGGTTGTTGTCCAGCACTTCCTG
GCGTTCGGCGAACACCCGGCGCAGGTCGTCCTCGCTGCCATAGGTGGACAGCATCGCCTG
TTCGGTGCGCTGGCGGGTCTGCTCGGCCATCAGGTCCAGCTGCTGCTGCTGTGCCACGGT
GCTGGCTGCGGCGCGCTCCTCGTCGGTCAACGCGCGCTGGACCTGCGCATTGCGCAGGCC
GCTCTTCGCGTTGAACTCCTCGCGGGCGTGATTGACCGCATCGGCCGGCAGCGAATCACT
GCAGATCCGCTCCTTGCCCTCGTTCCAGCAGTACAGCTTCTTTTCCACCTTGCCGCCGTC
GCGCGACTGCGCCGGCACGGTGAACAGCACGGCCAGCAGCAGGCCGGCAAAGAGAACAGC
AGGAACTCGGGACATGACCTTTCCCCTGGTCGGTCAGCGGATCGAACGGACGCCGTACTG
GGCCCGGTAGGCTTCCAGCGGCTGCCGGTAACCGACAAGTTCCGGGTTGCCGGAGGCGAA
ATCAAGCAGATCGGCCAGCGATGCCACGGCGATCACCGGAATGCCGGCTTCTTCGGCCAC
CGACTGTGCCGCCGAGCGACGGTCGGCTTCCGAGGCGATCTCCTGGCGGTCCAGTGCCAC
CACGATGCCGGCCGGGGTGCCGCCGGCAGCGCGGATGATGCCCAGCGCTTCGCGGATCGC
GGTACCGGCGGTGATCACGTCATCGACGATCAGCACGCGCTTGCCATTCATGTCGGCGCC
GATCAGCTGGCCGCCTTCACCATGGTCCTTGGCTTCCTTGCGGTTGAACGACAGCGGCAG
GTCGCGGCCACGCTGGGCCAGCTCGCAGGCCATCGCGGTGGCCAGCGGAATGCCCTTGTA
GGCCGGGCCGAACACCACGTCGTACTTGATCCCGGTGGCATCGATGGCATCGGCGTAGCA
GGCGCCGAGCTGCGACAGCAGCGAACCGGAGTCGAAACGACCGGCGTTGAAGAAATAGGG
GCTCAGCCGGCCGGACTTGAGGGTGAACTGGCCGAAGCGCAGGGCGTCGGCAGTCAGGGC
CAGCTGCAGGAAACGGTGGCGGTGGTCGCTCATCAAAACTCGATTCATCTTCATTTGGAG
CACAAATCCTAATCCAGCTGGGCGTTTCGCGCTCGTCCAGCGCCATGAAGCCGTCCAGGC
CCGGCCTGGCGGACTGCGCAGCCCTGCGGGCAACCGGTATGCTTGCCCGGTTTCCCGCCG
CAGGTCCCCCGCATGCGCATCATCAGTTTCAACGCCAATGGCATCCGTTCCGCCGCGACC
AAGGGCTTCCTCGACTGGTTCCGTGCCCAGGACGCCGACGTCCTGTGCATCCAGGAAACC
AAGGCCCAGGAAGACCAGCTGACCGACCCGATGTTCCGTCCGGACGGCCACCACTGCTTC
TATCGCGATGCCATCACCAAGAAGGGCTACAGCGGCGTGGCGATCTACAGCAAGCGCGAA
CCGGACCAGGTCATCACCTCGCTGGGCTGGGCGCCGTTCGACGACGAAGGCCGCTACATC
GAGGCGCGCTACGGCAATCTCAGCGTGGTCTCCTTCTATATCCCGTCGGGCAGCTCGGGC
GACCTGCGCCAGGGCTTCAAGTTCGAAGTGATGGAATGGCTGCGGCCGATCCTCGAAGCG
TGGGCGCGCAGCGGCCGCGACTACGTGCTGTGCGGTGACTGGAACATCGTGCGTTCGGCG
CTGGACATCAAGAATTGGAAGTCCAACCAGAAGAACTCCGGCTGCCTGCCGGAGGAGCGC
GACTGGCTCAACGCGCTGTGCGCCGACCACGGCCAGGCCACCGATGTCGCCGCCGGCCGT
GGTTGGGCCGACGCCTATCGCCTGCTCAACCCCACCGGCGAGGACTACACCTGGTGGAGC
AACCGTGGCGCGGCCCGTGCCAACAATGTCGGTTGGCGCATCGACTACCAGTTCATCACC
CCGGGCCTGCGTGACCGACTGCGCAGCTGCTCGATCTACCGCGACGAGCGCTTCTCCGAC
CACGCCCCGTTCACCGTGGACTACGACCTGTGACCGAGGCCGCCACGCCGCGCCGACCGT
GGCAGCAGGTGTTGTCCAACCTGAGCCAGCGCAAGGTGCTGGCGATGCTGCTGCTCGGTT
TCAGTTCGGGCCTGCCCATCTATCTGGTGGGCAACACGCTTGGCTTCTGGATGCGCAAGG
AAGGCATCGAGCTGAGCACGATCGGTTTCTTGTCATGGGTCGGGCTGGCCTACACCATGA
AGTTCCTGTGGGCGCCGATCGTCGACAAGACCGACGTGCCTCTGTTCGGTCGTTTCGGCC
GCCGCCGCGGCTGGATGCTGCTGTCGCAGCTGGTCGTGGTGGTGGGGCTGGTCGGCATGG
CACTGGTCCAGCCCAAGGGCGGCCAGATCCAGTTCCTGGGTGTCGACTGGCAGCACATCG
TCGTATTCGGCGTGATGGCCGTGATCGTGGCGTTTGCTTCGGCCACCCAGGACATCGTCA
TCGATGCCTGGCGCATCGAAAGCGCTGACAACAGCGAGCAGCTCGGCCTGCTGACCTCAT
CCTCGGCGCTGGGCTACCGCACTGCCTTGCTGGTCACCGATGCGCTGATCCTGATCATCG
CGGCCCGTGTCGGCTGGCAGGTCTCCTACGAGATCATGGCCGTGCTGATGGCGCTTGGCG
TGGTGGCCGTGCTCATGGCCCGCGAACCCGCGCGGGAAGTGGCTGCCGTGCAGGCACAGG
CGACCTCGCTGTGGACGCCACGCGGTCTGTTCGACGCCGTGGCCGGGCCGTTCATCGCCT
TCGTCCGCGAACACCGCAGCGGCGCGATCCTGATCCTGGTGGCCATCAGCATCTATCGCA
TGGCCGACTTCGTCATGGGGCCGATGGCCAACCCCTTCTATGTCGATCTCGGCCTGGACG
AGGACACCGTGGGCGCCGTGCGTGGCTCGGTGGGCCTGGTCGCGACCTTCGTCGGCATTG
CTGCGGCGGGCCTGGTTTCGGTGCGCTGGGGCGTGCTGGCGGCGCTGATGGTGGGCGCCG
TGCTGGGGCCGGCCTCCAACCTGGCGTTTGCCTGGCTGGCCTATTCCGGCCCGGACACAA
CCCATTTCGCCGTGGCCATGGCCATCGACAACTTCGCCAGCGGTTTCGCCGGTACGGCGC
TGATCGCCTATATGTCGAGCCTGACCAGCATCGGATACACGGCAACCCAGTACGCGCTGC
TGAGCTCGTTCTACGCGATGCCCGGCAAGGCGCTCAAGGGGCTCTCAGGGTGGTCGGTAC
AGGCGCTCGCACAAGGCCGGACGCTGCTGGAAGGCTACGCGCTGTTCTTCGTCGGTACCG
CGCTGGTGGCGATCCCGGTGGTGATCCTGTGCGCCCTGCTGATCCTGCAGCAGCGTCGTC
GCCAGGCCGCCAGCTCGACCTGATTGCCTGCCCGCCCGGACTGCGGGATCATCGCCCCCG
ACGCGCCGAGGGGGCGGTGCCTTGCGAACGGGGAAGTGAGCATGGCCGACGTTGTGCTGC
GGGACCTGGACCCGCTGCTGCTGGAACGCATCCGACGGGTCGCGGTCGCCCGCGGCTGGA
CCCACGAACAGACCTGCGCCGCCTTGCTGGAGCAGGGGCTGTTCAGCAGTGAACTGGAGG
TCCGCTCCGGCTTCGGCGATCCCGAAGTGGACGCCCTCTCCGCCGCGATTGCCGCCCTGC
AGGCCCTGCCGGCAGGGCAGGGCTTCGATTAGCGCCTTTGTAGAGCCGAGCCATGCTCGG
CTGCTCTTGGCCCGGCCCGGCCCGGCCCGCGCTAAGCCGAGCAGGGCTCGGCTCTACAAC
GGCGCCTCACCTGCGCGGACGGCCCACCTCACGCCAGGTGGATCGCCCCCAGGATCCGCG
GGCCCGTTGCCCCGGTCACGCTCGGCAGGTTGCCCGCCAGCCCGTCCATCGTCCGCTGCG
CCAGCCAGGCGAAACCCATCGCCTCCACGTACTCCGGGTCCAGCCCATGCACCGCGCTGG
ACTCAACCTGCACCTCCGGCAGCCGCGCCGCCAGCCGCTTCATCAGCTGCCGGTTGCGCA
CACCGCCGCCACAGACCAGCAGGCGCCGGGTCTGCGGCTGCTGCGCCAGCAACGCATCGG
CCACGGTCGCCACGGTCAGCTCCAGCAGGGTGGCCTGCACATCGGCAGCGGCGTACTCGC
CTTCCCCCATGTGGGCTTCGGCCCAGGACAGGTGAAACTGTTCGCGCCCGGTGCTCTTCG
GCGGCGGCAGCGCGAACCACGGGTCCGAGCGCCAGCCGGCCAGCAGGCCCTCGTCCAACG
TGCCACTGGCAGCGTAAGCGCCATCGGCATCGAAGGTGCGGCCGGTATGGCGCTGGCACC
AGGCGTCCATCAGCGCATTGGCCGGGCCGGTATCGAAGCCACGCACCGCGCCTTCGCGCG
GGATCAGGGTCAGGTTGGCGATGCCGCCCAGGTTGAGCACCGCGCGGTCTTCGTCGGCGG
TGCCCAGCATGCCCAGGTGGAAGGCCGGCATCAGCGGCGCACCGTGGCCCCCGGCCGCCA
CGTCGCGGCGGCGGAAGTCGGATACCGTCGTGATCCCGGTCAGTTCGGCAATGCGGTTGC
CGTCGCCCAGCTGCACGGTGAACGCCGGGTCGGCCAGCGGGCGGTGGCGCACGGTCTGGC
CGTGCGAGCCGATCGCGCGCACCTGGCTGCGGTCCACGCCGGCCTCGGCCAGCAGTTGAT
TGGCGGCCCCGGCGAAGTTGATCGCGATCCGCGCGTCCAGTTCGCCCAGTTCCTCCAGCG
ACTCCAGCGGGCCACCTTCGCCCAGCGCCACCAGCCGCGCGCGCAGCACCGGCTCCCAGC
GGGCGGTCAGGCCGTGCACGAAGCGGCAGCCATCGCCGGCGGGGAACTGCACCAGCGCGG
CATCGATGCCATCGGCGCTGGTGCCCGACATCAGGCCAAGGTACAGGGGGGCGTCAGCGT
CGGCAGTCGTGTTCATGGCAGGCATAAAAAAAGGACGCGGCAAGCTTGGGCTGCCGCGTC
CTTCTTCGTCAACGCAAGACGCTCAGCCGCGCTTGCGGCCGGTCGCCTGCTTGTCCTTGG
CGCTGGCCACCTCGGGCGCAGCCTCGTCGCGGCTGGTCGGTGCCGGGCTGGCGTCGGCGT
AGATCAGCTTCTCCATGCCCTGGATGCGCGCCATCGCCGGCGCGGTCTGCGCGCGGAAGG
CGACCAGCTCGGCGCCCTTCAGCGGTTCCGGCGGCGGCATGGTCACGGTCAGCGGGTTGC
GGTGCTCGCCGTTGACGCGGAATTCGTAGTGCAGGTGCGGGCCGGTCGCCAGGCCGGTCG
AGCCGACATAGCCGATCACCGTGCCCTGGGCCACGCGCTGGCCGGTCCTGATGTTCGCAA
AGCGCGACATGTGGCCGTACAGGGTGGTGTGGCCGCGGCCATGGTCGAGGATCACCACGT
TGCCGTAGCCGCGCTGCACGCCGGCGAACTGCACGCGGGCATCGCCCGCGGCCATGATCG
GAGTGCCGGTGCGCGCGGCGTAGTCCACGCCCTTGTGCATGCGCATCTTGCCCAGCACCG
GGTGCTTGCGCGCGCCGAAGGTCGAACTCAGCCGCGCGAACGGGATCGGCATGCGGATGA
AGCTCTTCTTCAGCGAACGGCCGTTGATGTCGTAGTACTCGGACTTGCCGTTGCGGTCGA
AGCGGAAGCCGGAATAGGTCTTGCCACCGGTGGTGAAGGTCGCCGCCAGGATCTTGCTGG
TGTCCACCTTCTCGCCTTCGCGCCAGGTTTCATCCATCACCACGCTGAAGCGGTCGCCCG
GCTGCAGGTCCTTGGAGAAGTCGATGTCGTACTTGAAGATGTCGTCGGTCATCGTCGCGA
TTGCCGACGGCGACAGCCCGGCCCGTCGGGCCGCGGCATACAGCGAACTGGTGATCTCGC
CGCTGGTGACCACGGTGCGCGTGGAGGACTCGCGCTTGGTCACTTTCTCCTTGATGTCAT
CGCCGGCCAGGCTCAGTTCCACGCGGTTGTCGGCATCGCGGTCGAAACGGATGCTGCGCA
GGTCGCCGGACAGCGGCATGTCGAAGGCGATCTCGGCACCCGGGCGCAGCTTGGTCAACG
CCTCACGCGCGCCGGGGTGGTCCAGCACCCGGTGCAGGGTGGTGGCCGGAATGCCAGCCT
TGTCGAACAGGTCGCTCAGGGTCTGGCCACGCTGCACGCGCAGCACCTGCCAGCTGTCAC
CCGGCACCTGCTGCTGGCGGGCCATGGTCAGCGGCGGCAACGGCAGCGCCAGGCTGGTGT
GGCTGTCGGCGTAGGGGGCATCGATGGTGTGCGAGAAACCGGGGACGATCGTCGCCACCA
GGGCGCCGATGGTCGCAAACAGGCTGGCATGCATCCAATGGCGGCGGGTCCAGCGCTCAT
TGAAGGCGGCGGGAAGATGTTGCCTGAGCTTCCGATGCAGGGTGTTGTCGTGCAGGACGT
GGAGGCGTTCCTGGAAGCGCTGCTTGCGTGCGCGCCCTTGTTCGGAATTGTGCATCGGCA
GTTTTTTCCTGGCGGCCTGGGAGTGCGGGCCTGATCGCCGGTTACCATAGACACCTCAGA
AAACCGCGTCAAACCCTTGTGCCCATTGGCTTTTGTGAAGCCAATCGGGTTAACTTCGCT
TTAACACCCCACACAAGAATCGGCGTTGCCGGGAGTAGTCACGTGTCCTCGATTGAAGAA
GCCCTTGCCCTGATCGGCCGTGGTGCCGACGAGATCCTCAAGCTCGAGGATCTGCGTGCG
CGCCTGCAGGAAGGCCGTCCGCTGCGGATCAAGGCCGGCTTCGACCCCACCGCGCCCGAC
CTGCACCTGGGCCATACGGTGCTGCTGAACAAGATGCGCCAGTTCCAGGACCTGGGCCAC
CAGGTCATTTTCCTGATCGGCGACTTCACCGGCATGATCGGCGACCCGTCCGGCAAGAGC
CTGACCCGCAAACCGCTCAGCCGCGATGACGTGCTCGCCAACGCCCGTACCTACGAGGAA
CAGGTGTTCAAGGTGCTCGACCGCAGCCGTACCGAAGTCCGCTTCAACTCGGAGTGGTTC
GGCAAGATGGGCGCGGCCGACATGATCCGCCTGGCCGGCCAGCACACCGTGGCGCGCATG
CTCGAGCGCGACGACTTCGCCAAGCGCTATGCCGCCCAGCAGTCCATCGCCATCCACGAG
TTCCTGTACCCGCTGGTGCAGGGCTACGATTCGGTGGCCCTGGAGGCCGACGTCGAACTG
GGCGGTACCGACCAGAAGTTCAACCTGCTGATGGGCCGTGGCCTGCAGGAACACCACGGC
CAGAAGCCGCAGGTGGTGCTGACCATGCCGCTGCTGGAAGGCCTGGACGGCGTCAACAAG
ATGTCCAAGTCGCTGGGCAACTACATTGGTATCAGCGAGCCGGCCATCGACATCGTCACC
AAGACCATGAAGGTGGACGACACCCTGATGTGGCGCTGGATCGAACTGCTGTCCTTCGAC
ATCAGCCAGGCCGAAGCCGTGCAGCTGCGCGAGCAGGTGGCCAATGGCGGCTTGAACCCG
CGTGTGGTCAAGCTGCGCCTGGCGCGTGAACTGGCGACCCGTTTCCACGACGCCGCCGCG
GCCGAGCAGGCCATTGCAGGCTGGGAAGCAGCGGTGACCGGGCAGGGTGACATTACCCAG
CTGCCGCTGCAGGACGTGGCGATTCCGGCCGAAGGACTGCGTATCGCTGCGCTGCTGACG
GCGGCCGGCCTGACCCCGAGCAACTCTGAAGCCAATCGCAAGCTCAAGGAGCGCGCGGTC
AAGGTCGACGGTGAAGTGGTCGAAGATGGCCAGCAGGTGCTGCAGCCGGGCTTCGAAGGC
CTGCTGCAGGTCGGCAAGCGTACTTTCGCCCGCGTGCGCCTGGTCACTGCCTGACAGCAG
GGAAGGGCCGGCGCCAGCCGGCCCTTCCTTATGCTCTTGTAGAGCCAAGCCTACGCTTGG
CTGCGCTTCGCGGGTTTCTACCGCAGCGCGACGGATGAACAGATGCAACATCCGGTGAAA
AAAATCGCCACACCCCCTTCACAAATGATGTGGATGGGGCCATACTTCTCCTCCCCCGTC
GCAGGGGTCGCCACCAAGGGGCTTCAGCGACATCAGGGTGCCCGCCACCGCCGAACGAGA
TGATCGAACGAAGGTGTTGACGGACTGAAAAAGTCTGGCATAATGGGCGGCTCGCTACGA
AGGAAACTTCGCAGCACACGGGAACGGCGCTGAGGCCACTTCCCCGGATCTTTGAAAGTA
TGCGCAGGTATCTTGTGAAGGCGCCTGCAG
>contig00006 len=211041 cov=29.6 corr=1 origname=NODE_6_length_211041_cov_29.554871_pilon sw=shovill-spades/1.0.4 date=20230425
GCCGCATCCATGCGGCTGACACCCCGCACTCCGACACCGCCCCACCTCCGACAGATTCCC
GCGGCTGTGGGTAGGTGTCGACCTTGGTCGACACATCTGTCAGATATCGAATGAAATTCC
GGGGTCAGATCCGTTTTCCTTCGTAAAACGGATCTGACCCCACGAGCTGCCCGACAGGTC
GCAGGAAACTGTCGAAGGCGGGGTGGGTCCGGTTGCGGGGGCGTGAGCGCCATGGATGGC
GCGACCGAGCCTACACGGACGTATTTACGGCGTCCCCCGCAACCGGACCCGCCCCGCCAT
CCCCCGGAATGCAGGCTGTTGCTGTTGCCGTTGCTGTTGAGGTTGCCGGCCAGCGGCCGG
CACTACCGCAGGTGCCGGGCGCAGCCCGGCCGGACACCACCAGCAGGCAGGCGGCGCCCG
GAACAGGTACCCTATGCCGCCATCAGATAGCCAATGTGACATGACCGACGCCATCGTCGC
TCCGCAGTGGGCCTCCCGCCTGCGCGACATCGCCGACTTCCCCAAGCCCGGCATCCTGTT
CAAGGACATCATGCCGCTGCTCGCCCATGGCGAGGATTTCCGCGGCGCGATCACCGCGAT
GGCCGACCGTTGGCGCGACCAGAAGCTGGACGCAGTGGTCGGCATCGAATCGCGTGGGTT
CATCCTCGGTGCCGCGATGGCGCTGGAGCTGGGCGTCGGCTTCGTGCCGGTGCGCAAGCC
GGGCAAGCTGCCGGGCCAGGTCCTGCGCGAGGAATACACGCTGGAATACCGCAGCGACTG
CATCGAAGTGCATGCCGATGCGCTGCCGGCCGGCGCCCGCGTGGTGATCATCGACGACGT
GCTGGCCACCGGCGGCACGCTGGTCGCTGCGCTGTCGCTGGTGCGCCGCCTGGGCGTTGA
AGTGGTCGGCGCCGGTGTACTGGTCGAACTGGACGGCCTCGGAGGTCGCGCCCGCTGGGA
ATCGGACCTGCCGCTGCACACCGAACTGGTGTTCTGACCGAAGGGTGGGTGCCAACCAGG
GTTGGCACCTGCCAGCGCGAATGGCCGGGAGCCGGTCGTTGCCAACCTTGGTTGGCAGCA
CTTTTCGCGACGGGTGCCATGGACGGGCCAACCAAGGTTGGCCGCTACCAGGCCAGATCG
TTACCAACCGTAGTTGGCAACGCTGCTTCAATCACATCATCCGCACGCGGAAACGACGGC
CCTTGATCTTGCCGGCTTCCAGCTTGGCCACGGCCTTGTTGGCCTGCTCACGCGCGATCG
CCACATAGGAGCGGGTCGGGAAGATCGCGATCTTGCCGATGAACTTGCTCGACAGGCCGG
CATCACCGGTCAGCGCACCGAGGATGTCGCCCGGGCGCAGCTTGTCGGTCTTGCCACCGT
CGATGCGCAGCGTGCGCATCGCGGCCTGCGGCAGTTCGGCCGGGCGCGAGGTTGCCAGCG
GCGTCTTCTGCCAGTCCAGCGGCTGCCCCATCTGCGCTTCGATGGCGTCGGCGCGGGTCT
TCTCGCGGCCGGCCACCAGGCTGATCGCCAGGCCACTGGCACCGGCACGGCCGGTGCGGC
CGACGCGGTGCTGGTAGCTTTCCACGTCGGTCGGCAGTTCGTAGTTGATCACTGCCGCCA
GCTCTTCCACGTCTAGGCCGCGCGCGGCGACGTCGCTGGCGACCAGCACGTTGCAGCTGC
GGTTGGCCAGCAGCAACAGCACTTCCTCGCGGTCGCGCTGCTCCATGTCGCCGTGCAGGG
CCAGTGCGGAGAAGCCGAACTGCTGCAGCGAGTTGGCCACTTCGTCCACGTCCTTGCGGG
TGTTGCAGAACACGACCGCCGATTCCGGCGTGTACTTCAGCAGCAGGCCGGCCAGCGCCT
TCTGGCGATGCGCCGGTTCCACCTCGCAGAACAGGTGGCGGATGGCCGGTGCCTGGTCGG
CGCCTTCCACGGTCACTTCCACCGCGTCGCGCAGCAGGTCACGCGCCATGGCGCGGATGT
TGTCGGGGAAGGTGGCGGAGAACAGCAGGCTCTGGCGGTCCCTATGGGTGCGGCCGGCGA
TCTCGCGGATCGGCTCCTCGAAGCCCATGTCGAGCATGCGGTCGGCCTCGTCCAGCACCA
GCGTGCGCACCGCGCCCAGGTTCAGCGCGCGCTTGCGTGCCAGCTCCTGCACGCGGCCGG
GCGTGCCGACCACCACATGCGGATCGTGGCCTTCAAGCGAGGCCAGCTGCGGGCCCAGCG
GCACGCCGCCCACCAGCAGCAACAGCTTCAGGTTGGGGATGCCGGTGGCCAGCTTGCGGA
TCTGCTTGCCGACCTGGTCGGCCAGTTCGCGGGTCGGGCACAGCACCAGCGCCTGCACGC
GGATCAGGCTGGGGTCGATGGCCTGCAGCAGGCCCAGGCCGAAGGCGGCGGTCTTGCCGC
TGCCGGTGGGTGCCTGTGCGATCACATCACGGCCATCGAGGATGGCCGGCAGGCTCTGCG
CCTGCACGGGGGTGAGGGTGGTGTAGCCGAGGGCATCCAGGCCGGGCTGCAGGGCCGGGC
TCAGCGGCAGGGTCGAGAAGTCAGTCATGGCGCATTGTACCTGCCTGCGCGACCGGTCCC
GCCTGATCGGATGGGGTCGAATCCCTTTCCGCAGGAAAGGGCTCTGACCCCATCGGAGTC
GTCATCCACGCAGGGCGTGAATACACCGGGGGGCATCCACGCATGGCGTGGATCTACGGG
TGGATGCCGACCTGGGTCGGCACGCTCCTGCTCAGCCAAGCACCGCCAGTACACCCTGAT
GGATAGCCAGGCCACCGAACAGCAGCCAGGCGAACAGGATCAGCGCCAGCAGCAGCGGCT
TCAGCCCGGCCTGGCGCAGCGCCGAGACGTGGGTGGTCAGGCCCAGCGCGGCCATCGCCA
TCGCCAGCAGCACGGTATCCAGCTGCACCAGCCCCGCCTGCAGGCCCGCCGGCAGCAGAT
GCAGCGAGTTGAACCCGGCCACCGCCACGAAACCAAAAGCGAACCACGGCACCACGATGC
GCGCCTTGCTGCCGTCGGCGCTGGCCTTGCCGCCACGCGCCAGCCACAGCGACAGCGCGA
CCAGGAACGGCGCCAGCAGCATCACCCGCACCATCTTGGTGATCACCGCCGTGTCGGCCG
CTGCTTCGTTGACCGCGCGGCCTGCCGCCACCACCTGTGCCACTTCATGCACCGTCGCAC
CGGTGAACAGGCCGTACTGCCGCGCGTCCATTGCCAGCCAGCCGTGCGACTGCACCAGTG
CATACAACGCCGGGTAAAGGAACATCGCCAGCGTGCCGAACACCACCACCGTAGAGACCG
CGACGGTGACCTGCGCAGCGCGGCCGCGCACCACCGGCTCGGCGGCCATCACCGCCGCCG
CGCCGCAGATCGCGCTGCCGGCGCCGATCAGCATCGCCGCTTCGCGCTCCATCTTGAACA
CGCGCATGCCCAGCCAGCAGGCCAGCCCGAAGGTGCTGGCGACCACCAGCACGTCCATCA
GCACGCCGGCCACGCCGACGTGGCCGATGTCCTGGAAGGTCAGGCGCAGGCCGTACAGCA
CGATGCCGGCGCGCAACAGCCAGTGCTTGGAGAAGCCGACACCGGCCGCGCTGCTCGGCG
CCAGCCGCGGGTAAAGGGTGTTGCCGACCACGATGCCGGCGACGATGGCCACGGTCAGCG
CGCTCAGGCCATGCGCCTGGAGCCAGGGAAGCTGGGCCAGGTACAGCGACGCCGCCGCGA
TCAGGCCCACCAGCAGCAGGCCGGGCAGGCGAGGCTGCCAGCGTTGGCGCAGGGCGGGCA
GGGACCAGGAGGAGAGAGCGGTGGCGTTCATGGCGCGACAGGACTGGAGTGATGGGCCAA
GCGTGCGCCTGTGTCACTGACCTGTAAAACGAATAATATGGGTGAAACCTACCTATAAAG
CGGGTACATTCGATGCGCCTGACCTTGCGCCAGCTGCAGGTCTTCGTCGCCATCGCCGAC
CATGGCACCACCACTGCCGCCGGCCAGGCCGTCGCGCTCTCGCAGTCGGCCAGCAGCGCC
GCCCTGCAGGAGCTGGAGGCGCACTTCGGCACCCCGCTGTTCGACCGCATCGGCCGCCGC
CTGGCGCTGAACGGGCACGGCCGCGCGCTGCTGGAGCCGGCGCGCACCTTGCTGGTCAAC
GCCGCCGATCTGGAGCGGCAGCTGGCCGCCGGCGGCGACCCGTCGCAGGGCGCACCGCTA
CGGCTGGTGCTGGCCGCCAGTACCACCATCGGCAACTACCTGCTGCCGCCACGCATCGCC
GAACTGCTGCGGCAGGCGCCGCAGGCCGAGGTCGATCTGCGCATCGACAACAGTGCCGGC
GTGGTCGCCGCGGTACAGCGCCTGGACGTCGACGCCGGCCTGATCGAAGGCCCGTGCCAT
GAGCGTGGCCTGCAGGTGACCGCCTGGCAGCAGGACCCACTGGTGATCGTGGCTGCCGCC
GATGCCCGCGCACGCTGGTCGCTGGATGAACTGCGCCGCGCACGCTGGCTGCTGCGTGAG
CCTGGCTCCGGCACCCGCGAAGCCGTGGAACAGGCCCTGCTGCCGCACCTGCGTGGCTTC
GCGCAGACCCTGCAGCTGGGCAATACCGAAGCGATCAAGCAGGCCGCCATCGCCGGCCTC
GGCCTGGCCTGCCTGTCGCGCCACGCGCTGGAAGAGCCGCTGGCCCTGGGCCGCCTGCGC
GTGCTCGAGACTCCGCTGCCGGCCCTGCAGCGCACCCTGTGGCTGGTGCGCCACCCCGGC
AAGCAATGGCTGCCGGGGTTGCAGGCGTTGCTGGGGGAGGTGGGGTAGCCATCAGATTTC
CAGTCGATTCCATCCATCGACCCTTCTTGTAGCGCTCATCCACGCATGGCGTGGATCTAC
CGTGTCGACCAAGGTCGACACCCACCAGAGCAGAATGTAGTTCCGACAGATTGCAGGAAT
CTATCGAAGGCGGGATGGGTCCGGTTGCGGGGGTGTCCGCGGCATGGATGGCGCGGCCAA
GCCCCCAGGGACGGGTTTACGGCGTCCCCCGCGACCGGACCCATCCCGCCATCCCACAGG
AAACCAGCTTTTGACGTTGCCGTTGAGGTTGCCGGCCAGCGGCCGGCACTACCGCGGGTG
CCGGGTGCAACCCGGCCGACGCCCCCAACCCGTACAATATCCGGATGCCTCTGATTACTC
TGCAGAACGTCGACTTCAGCGTCGGCGGCCCGTTGTTGCTGGAAAAGGCCGAACTGTCGA
TCGAGCCGGGCGAACGCATCGCCCTGATCGGCCGCAACGGCGCCGGCAAATCCACCCTGC
TCAAGCTGCTGTCCGGCGACCACAAGCCCGATGACGGCGAAGTCCGCGTGCAGCAGGGTG
TGCGCGTCACCCGCCTGGAGCAGGAAGTGCCACACGGCGCCGCCGGCTCGGTGTTCGACG
TCGTTGCCGATGGTCTCGGTGAACTGGGCCAGTGGCTGGCCGAGTTCCACCATCTCAGCC
ATGCCGAGGTCTTCGATGGTGAAGCCCTCGGCAATGTGCAGGCCAAGATCGACGCCGCCA
ACGGCTGGGGCCTGGACCAGCGCGTCAGCGAAACGCTGACCAAGCTCGACCTGGACGGCG
ATGCCGAATTCGGCCGCCTGTCCGGCGGCATGAAGCGCCGCGTGCTGCTGGCCCGTGCAC
TGGTCTCCAGCCCGGACGTGCTGCTGCTGGACGAACCGACCAACCACCTGGACATCGAAG
CCATCGACTGGCTCGAAGCGTTCCTGAAGGGCTGGAGCGGCAGCGTGGTGTTCGTCACCC
ATGACCGCCGCTTCCTGCGTGCGCTGGCCACCCGCATCGTCGAGATCGACCGCGGCCAGG
TGACCAGCTGGCCGGGCGACTGGGCCAACTACGAGCGCCGCCGCGAGGAACGCCTCAATG
CGCAGGCGCAGGAAAATGCCCGCTTCGACAAGCTGCTGGCGCAGGAAGAAGTCTGGATCC
GCCAAGGCATCAAGGCCCGTCGTACCCGCGACGAGGGCCGCGTGCGCCGCCTCAAGGCGA
TGCGCACCGAACGCTCGCAGCGCCGCGACCTCAGCGGTAACGTCAAGATGGAAGCCGCGC
AGGGCGTCAGCTCCGGCAAGAAGGTCATCGACGTCAAGGACATTTCGTTCGCCTTCGGCG
AGCGCACCATGGTCCGCGATTTCACCACCACCATCCTGCGTGGCGACCGCATCGGCCTGA
TCGGCCCCAACGGCAGCGGCAAGACCACGCTGCTGAAGCTGCTGCTGGGTGAACTGCAGC
CGGCCAAGGGTGAGGTCAATGCGGGCACCAACCTGCAGATCGCCTATTTCGACCAGTACC
GCGCGGTGCTGCGCGAAGACTGGAGCGCGATCGAGAACGTGGCCGAAGGCCGCGATTTCC
TCGAGTTCAACGGCAAGCGCAAGCACGTGCATGCCTACCTGCAGGACTTCATGTTCACCC
CCGAGCGCGCGCGTGCGCCGATCACCCGCCTGTCCGGTGGCGAGCGCAACCGCCTGCTGC
TGGCCAAGCTGTTCGCGCAGCCGTCCAACCTGCTGGTGATGGACGAACCGACCAACGACC
TCGACGTGGAAACCCTGGAGCTGCTGGAAGAGCTGCTGGGCGAGTACACCGGTACGCTGC
TGCTGGTCAGCCACGACCGTGACTTCATCGACAACGTGGTGACCTCCACGCTGGTGATGG
AAGGCGGCGGCGTGATCGGCGAGTACGTCGGTGGCTACAGCGACTGGCAGCGCTATGCGG
CCAGCGTGGCTGCGCCTGCCGCGGCCCCGGCTGCCAAGCCGGCGACTGCTGCACCGGCCG
CTGCTGCGGCCGCGACTCCCGCAGCCCCCAAGCGCAAGCTGGCGTACAAGGAAGCGCGCG
AGCTGGAGCAGCTGCCAAAGACCATCGAGAAGCTGGAAGGCGATGTCGAAGGGCTGACCT
CGGCGATGAACGACCCATCGTTCTACACCCGCAGCAGTGCTGAAGTGACGGCGCACACCC
AGCAGCTGGCCAAGGTGCAGGCCGAACTGGATGCCGCTTACGCGCGCTGGGAAGAGCTGG
AAGGCTGAGCGTTGACCGGCGCCAGCGATCGCGCCGATTGATGTAGAGCCGAGCCCACGC
CCGGCTCAGCAGATCCACGCCATGCGTGGATATCCGGAATCTGTGCGGACCAACGGTCCG
CACCTACCAACCAACGGTCCGCACCTACCAACCGACGGTCCGCACCGACCGGGGGGCCGG
CCGTCATTTGACCCCGTGCAGATCCCGCAGCTGGCTCGGCCGGCTGCCGAAGTACGCCGC
CAGATCGGCGATGTCCTGATCACTCAGGTCCTTCGCCTGCGGCGTCATCAGCGCATGCTG
GCGGTCACCGGCGCGGTAGGCCTGCAGCGCGTGCGCCAGGTAGTCACCGTACTGCCCACC
CAGCTTCGGATAGGTCGGATCGATCGGCGCATTGCCGTCGGCCCCATGGCAGTCGATGCA
ACTCTGGTTGGTGGCTTTGCCCTTCACCTTGGCGCGGGCCTCACCGGCGGCCTCGCGACC
TGCCGGCAGGCCGGCGGAGGACGATGAACCGTGCTCGCCGCTGGCATGGCCCGGGTCGGC
GGCCGATTTTTCGCTGTTTTCCACCTGCGACTGTGAGCAGGCGGCCAGCAGCAGGGCAAC
GGACAGGGCGATGGCGTGACGCATCGGATGCGCGGCTTTCGACATGGGCGGGCCTTACTT
GACGGTGGACAGGTAAACAGAGAGATCGGCGATCTCCTGTTCGCTGAAACTCATCGACTG
CGCCTGCATCGTCGGATGCCGGCGCTTGCCCTGGCGGTACTCGGTCAGGGCCTGGGCCAG
GTACTGCTGGGTCTGGCCGCCGATCTTCGGCACCCGGTAACTGGGGTAGGCGTTCTTGTA
GCCGGTGATCCCGTGGCAGCCCTGGCAGGTGTAGGCCAGGACGCGGCCATTGTCGAAGTT
GCCGGTGGGTGCGGCGGGCGCTGGCGCAACGGCGGGAGCCGGGGCCGGGGCGGGTGTGGC
AGGAGCAGGAGCGGGCTGTGCGGCGGCCCCAAGGGGCAGGAGGACGGCCAGAGCGAGACA
AGCGGCGAGCGGCTGCGGGCGCATGGTGTCGTTTCCGGGGATTCGGGTCTGGTCGTTCCG
GCGTGGGGTACGGAACGACCCGAGTATAGCCTCAGGTTTCATCTAGCTGAAATGGGGGCG
CGCCGACCAGCGGCGTGAAGGCACCATGACCTTTGGGATATGGTGTTGCCGTGAAGTGGT
GCATTACTTTGCTACCACACCTGTCCACGCATCCTTCAGGGACCCGACGATGTCGCACCC
AACCTTCCTGTCCGGCCGTCGCAGCGGAATCTGCGCTGCCGCACTGCTGATCTCCACCTC
CCTGCTGCTGGGCGGTTGCGCCGCAGGGCCCAATTCCGAAGCCAAGGCTGCCGAGACCAA
GGAGGAGAAGAAGGTCGACGCAGTCCCGGTCGAAGTGGCGGTGGCCAGCCATCGTGCCGT
CGCGGCCAGCTACACCGGCACGGCCGCGCTGGAACCACGCGCCGAGTCGCAGGTGGTCGC
CAAGACCTCCGGCGTGGCGCTGGCGGTGCTGGTCGAGGAAGGGCAGCGGGTCACCGCCGG
CCAACCGCTGGTGCGGCTGGACCCGGATCGTGCACGGCTGGCCGTTGCACAGAGCGAAGC
GCAGATGCGCAAGCTGGAAAACAATTACCAGCGCGCACAGAAGCTGGTCGGCCAGCAGAT
GGTCAGCGCCGCCGATGTCGACCAGCTGCGCTACGACCTGGAAAACGTCCGCGCGCAGTA
CCGGCTGGCCACGCTGGAGCTGTCCTACACCACGGTGGTGGCGCCGATCTCCGGCGTGAT
CGCATCGCGCTCGATCAAGACCGGCAACTTCGTGCAGATCAACACGCCGATCTTCCGCAT
CGTCGACAACTCGCGGCTGGAAGCCACCCTCAACGTGCCCGAGCGTGAACTGGCCACCCT
GCGCGCCGGCCAGCCGGTGACGCTGGCGGCCGACGCGCTGCCGGGGCAGAGCTTCACCGG
CACCGTTGATCGCATCGCGCCGGTGGTGGATTCGGGCAGCGGCACGTTTCGCGTGGTCAG
CGCCTTCGACGGCGCCGCACACGCGCTGCAGCCCGGCATGTTCGGTCGCATCCGCATCGA
CTACGACCAGCGTGCCGATGCGCTGGTCGTACCGCGCCTGGCGTTGCTCGACGACGGTGA
GCCGGCGGTGTTCCGCGTGCGCGAAGGCAAGGTCGCACGCGTTCCGGTCAAGCTGGGTTA
CGCCGAGGGCCCGTGGGTGGAGATCCGTGATGGCCTGGCGGCCGGTGATCAGGTGGTCAC
CGCCGGCAAGGTCGCCCTGCGCGACGGCACCACGGTGCAGGTGATTGCCGATCCGAAGGC
GAAGACGGTCGCTGCGGCCGCCAAGCCCGCAGACAAGGCCGGGAGCAAGCAATGACCGCC
CCGGGCCACGACCACGGTGCCTCGCCGGCGAGCGACGGCGCCGCCGCCGGCATGCGCGGC
GGCCTGGTGGAGTTTGCCACCCGCCGCCGCGTGACCATCGCCATGTGCACGGTCACGCTG
CTGCTGTTCGGCCTGATCGCGCTGGGCAATCTCAAGGTCAACCTGCTGCCCGACCTGAGC
TACCCGACGCTGACCGTGCGCACCGAATACACCGGTGCAGCGCCGACTGAAATCGAAACC
CTGATCACCCAGCCGGTCGAAGAAGCGGTCGGCGTGGTCAAGAACCTGCGCAAGCTGAAG
TCGGTCTCGCGCACCGGCCAGAGCGACGTGGTGCTGGAATTCGCCTGGGGCACCAACATG
GACCAGGCCAGCCTGGAGGTGCGCGACAAGATGGAAGCGCTGAACCTGCCGCTGGAGGCC
AAGGCCCCGGTGCTGCTGCGCTTCAATCCGTCAACCGAGCCGATCATGCGCCTGGTGCTG
TCGAACAAGACGGCGCCGACCAGCGATGCCGATGCGGTGCGCGAGCTGACCGGCCTGCGC
CGCTATGCCGATGAAGACCTCAAGAAGAAGCTGGAGCCGGTCACCGGTGTGGCGGCAGTG
AAGGTGGGCGGCGGCCTGGAGGACGAGATCCAGGTCGACATCGACCAGCAGAAGCTTGCC
CAGCTGAACCTGCCGATCGACACCGTCATCAAGCGCCTGAAGGACGAGAACATCAACATT
TCCGGCGGCCGCCTGGAGGAGGGCTCGCAGCGCTTCCTGGTGCGTACCGTCAACCAGTTC
GCCGACCTGGAGGAGATCCGCAACCTGCTGGTGACCACCCAGGCCGCCAATGGCAGCGCG
GCGGACTCGGCGCTGCAGCAGATGTTCAACATCGCCGCGTCGACCGGTTCGGCGGCCGCC
ATCGCGGCGGCGTCGGCGGCACAGAGCGCATCGTCCGGCGGTGGCTCCAGCGTGGTTGCC
AACGGCGTGCCGGTGCGCCTGAAGGACGTGGCCACCGTGCGCCAGGGCTACAAGGAGCGC
GAAGCGATCATCCGCCTGGGCGGCAAGGAGTCGGTCGAGCTGGCCATCTACAAGGAAGGC
GACGCCAACACCGTGTCCACCGCTGAAGCGCTGCGCAAGCGCCTGGAGCAGATCAAGGGC
ACGTTCCCGTCCGATGTCGAGCTGACCACCATCGAGGACCAGTCGCGCTTCATCGAGCAC
GCCATCGCCGACGTCAAGAAGGATGCCGTGATCGGCGGCCTGCTGGCGATCCTGATCATC
TTCCTGTTCCTGCGCGATGGCTGGAGTACGTTCGTGATCAGCCTGTCGTTGCCGGTCTCG
ATCATCGCCACGTTCTTCTTCATGGGCCAGCTCGGCCTGAGCTTGAACGTGATGTCGCTG
GGTGGCCTGGCATTGGCCACCGGCCTGGTGGTGGATGACTCGATCGTGGTGCTGGAGAGC
ATCGCCAAGGCCCGTGAGCGTGGCCTGGGCATCCTGCAGGCGGCGATCGCCGGCACCCGT
GAAGTGAGCATGGCCGTGGTCGCCTCGACCCTGACCACCATCGCGGTGTTCCTGCCGCTG
GTGTTCGTCGATGGCATCGCCGGGCAGCTGTTCCGCGACCAGGCGCTGACCGTGGCGATC
GCCATCGCGATCTCGCTGCTGGTGTCGATGACCCTGATCCCGATGCTGAGCTCGCTGAAG
GGGCGGCCGCCGCTGGCGTTCCCGGAAGAGGCGCCGAACGCAGCATGGCAGCCGCAGAAG
CGTTGGCAGAAGCCGGTTGCACTGGGCCGCCGTGGCGTGCTCGCCAGCGTGCGCTGGAGC
TTCTATGCGCTGGCCTGGCTCGTGGTGCGCCTGTGGCGCGGCGTGGTGGCGGTGGTCGGC
CCGGTGATGCGCAAGGCCAGCGACCTGGCGATGAAGCCCTATGCAGGCGCCGAGCGAGGC
TACCTGCGCCTGCTGCCGAGTGCGCTGGCGCATCCCGGCAAGGTGCTGGGCGTGGCAGCC
ATCATTTTCGTGGCGACCATGGCGCTGGTGCCGATGCTTGGCGCCGACCTGATCCCGCAG
CTGGCGCAGGACCGTTTCGAAATGACGGTGAAGCTGCCGGCCGGCACGCCGCTGAAGCAG
ACCGATGCGCTGGTGCGCGAGCTGCAGCTGGCGCATGGCAAGGGCGAAGGCGTGGCCTCG
CTGTATGGCGTCAGTGGCAGCGGCACCCGGCTGGATGCCAGCCCGACCGAAAGTGGCGAG
AACATCGGCAAGCTGACCGTGGTGATGGAAGGTGGCGGCAATGCGCACACTGAAGCGGCG
ATCACCGAGCGCCTGCGCGGCACCATGAGCCAGCACCCGGGTGCCCAGGTCGACTTCGCG
CGGCCGGCGTTGTTCAGCTTTTCCACGCCGCTGGAAATCGAACTGCGCGGGCAGGACATG
GCGACCCTGGAAGTGGCCGGCCAGCGCCTGGCGGCGATGCTGCGCGGCAACGCCCACTAC
GCCGACGTGAAGTCGACGGTGGAAGAGGGCTTCCCGGAAATCCAGATCCGCTTCGACCAG
GAGCGCGCCGGTGCGCTGGGCCTGACCACCCGCCAGATCGCCGACGTGGTGGTGAAGAAG
GTGCGTGGCGACGTCGCCACCCGCTACAGCTTCCGTGACCGCAAGATCGACGTGCTGGTG
CGCGCCCAGGAAGGTGACCGCGCCAGCGTGGAGAGCATCCGCCGGCTGATCGTCAATCCG
GGCAGCACCCGCCCGGTGACCCTGGACGCGGTGGCCGACGTGGTCGCCACCACCGGCCCC
AGCGAGATCCATCGTGCCGACCAGACCCGGGTCGCGGTGGTATCGGCCAACCTGCGCGAC
ATCGACCTGGGCGCCGCCATGCGCGAAGTGCAGCAGATGGTGGCCGAGCAGCCGCTGGGC
GCGGGCGTCGGCCTGCACATCGGCGGCCAGGGCGAGGAACTGGCGCAGGCGGCGAAGTCG
CTGATCTTCGCCTTCGGCCTGGCGATCTTCCTGGTCTACCTGGTGATGGCCTCGCAGTTC
GAATCCCTGCTGCACCCGTTCGTGATCCTGTTCACCATCCCGCTGGCGCTGGTCGGCGCG
ATCCTGGCGCTGATGCTGACCGGAAAGCCGATCTCGGTGGTGGTGTTCATCGGCCTGATC
CTGCTGGTCGGCCTGGTCACCAAGAATGCGATCATCCTGATCGACAAGGTCAACCAGCTG
CGCGAGGCCGGCGTGGCCAAGCATGAGGCGCTGGTGGAGGGTGCGCGTTCCCGCCTGCGC
CCGATCATCATGACCACGCTGTGCACGCTGTTCGGCTTCCTGCCGCTGGCGGTGGCGATG
GGCGAGGGCGCCGAAGTGCGTGCACCGATGGCGATCACCGTGATCGGTGGCCTGCTGGTG
TCGACGCTGCTGACGCTGCTGGTGATCCCGGTGGTGTACGACCTGATGGATCGTCGCGGC
GACGCCTACTACCGTGAGCGCGGCCGCAAGCACGCCGGTGAAGGCCTGCATGGCGACGAG
GGCGGCACAGCGGGTGTGGAGGAACCGGCATGAGTGTTGCCGAGTTCTCCATCCGCCGCC
CGGTCACCACCATCATGTGCTTCGTGTCGCTGGTGGTGATCGGCCTGATCGCTTCGTTCC
GGCTGCCGCTGGAGGCGTTGCCGGACATCTCCGCGCCGTTCCTGTTCGTGCAGATTCCCT
ACACCGGCTCGACCCCGGAAGAAGTGGAACGGACCATCATCCGTCCAGTCGAGGAATCGC
TGGCGACGATGACCGGCATCAAGCGCATGCGCTCGTCGGCCACCTCCGAGGCGGCGCTGA
TCTACATCGAGTTCAGCGACTGGGACCGCGACATCGCCATTGCCGCGTCGGACGCGCGCG
AGCGTATCGACGCGATCCGCAGCGACCTGCCCGACGACCTGCAGCGCTACAACGTGTTCA
AGTGGTCCAGCAGCGACCAGCCCGTGCTGAAGGTGCGGCTGGCCAGCACCACCGACCTGA
CCACCGCCTATGACATGCTCGACCGTGAGTTCAAGCGGCGCATCGAGCGTATTCCCGGTG
TGGCCCGGGTCGACATCACCGGTGCGCCGCCGAACGAGGTGGAGATCGCCATCGATCCGA
ACCGGCTCAACGCGCATGGGTTGAGCATCAACGAGCTGAGCGAGCGCCTGCGCACGCTGA
ACTTCTCGATCTCGGCCGGGCAGATCGATGACAACGGCCAACGCGTGCGCGTGCAGCCGG
TAGGCGAGATCACCGACCTTCAGGAGATGCGCGACCTGGTGATCAACGCCAAGGGCCTGC
GCCTGGGCGACATCGCCGACGTCCGCCTGAAGCCGGCGCGGATGAACTACGGGCGCCGCC
TGGACGGCAACCCGGCGGTGGGCCTGGACATCTTCAAGGAACGCAGCGCCAACCTGGTGG
ACGTTTCGCGTGCGGCGCTGGCCGAAGTCGAGGCGATCCGCGCGCAGCCGTCGATGCGCG
ACGTGCAGATCAAGGTGATCGACAACCAGGGCAAGGCAGTGACGTCCTCGCTGCTGGAGC
TGGCCGAGGCCGGCGCGGTCGGCCTGATCCTGTCGGTCACCGTGCTGTTCTTCTTCCTGC
GCCATTGGCCGTCGACGCTGATGGTGACGCTGGCCATTCCGATCTGCTTCACCATCACCC
TCGGCTTCATGTACTTCGTCGGGGTGACACTCAACATCCTGACCATGATGGGCCTGCTGC
TGGCCGTCGGCATGCTGGTCGACAATGCGGTGGTGGTGGTGGAGAGCATCTACCAGGAGC
GCGAGCGCATGCCGGGGCAGCCACGGCTGGCCTCGATCATCGGCACCCGCAACGTGGCCA
TCGCGCTCAGCGCCGGCACGCTGTGCCACTGCATCGTGTTCGTGCCGAACCTGTTCGGCG
AGACCAACAACATCAGCATCTTCATGGCGCAGATCGCGATCACCATCTCGGTCTCGCTGC
TGGCCTCGTGGCTGGTGGCGGTCAGCCTGATCCCGATGCTGTCCGCGCGCATGGCCACGC
CCAAGCTGGTGCACTCGCAGACCGGCCTGATCGCGCGCCTGCAGCGACGCTATGCGCAGC
TGCTGGACTGGTCACTGCATCACCGCGGTTGGAGCCTGCTCGGCATCCTGCTCGTGGTGC
TGGTCAGCCTGGTGCCGATGAAGCTGACCAAGGTCGACATGTTCGGTGGTGAGGGTGGCA
AGGACATCTTCATCGGCTACATGTGGAAGGGCGCCTACACCTACCGCCAGATGTCCGAGG
AAGTGGCGCGGGTGGAGAACTGGATCGACCAGAACCGCGAGCGCCTGCACGTGAAGCAGG
TGTATTCCTGGTACAGCGAGCAGGAAGGCAGCTCCACGGTGGTCACCCTGGACGAAAAAT
ACGCCAAGGACATCAAGTCGCTGCAGGAGGAACTGCGCAAGGGCCTGCCGAAGTCGGCAC
GCACCGATTACTTCGTCGGCAACCAGGGCGGCGATGGCGGTGGCGGCAGCAACCAGGGCG
TGCAGGTGCAGCTGGTGGGCGACTCCAGCTCGATGCTGCAGGAGATCGGCCAGGAAGTGG
TGCCGTTGCTGGCGCAGCGTGCCGAGCTGCGTGACGTGCGCATCGACAACGGCGAGAAGG
GCGGCGAGCTGAAGGTGCGCGTCGACCGCGAGCGTGCCGCAGCGTTCGGCTTCAATGCCG
AGCAGGTGGCCAGCTTCGTCGGCCTGGCGCTGCGCGGCGCGCCGATGCGCGAGTTCCGCC
GCGGTGACAACGAAGTGCCGGTGTGGGTGCGCTTTGCCGGCGCCGAGCAGAGCAGCCCGG
AAGACCTGGCCGGTTTCAGCGTGCGCACCGGCGATGGCCGCAGCGTGCCGCTGCTGAGCC
TGGTCACCGTGGACGTTGGTTCGTCGGCCACCCAGATCGGCCGCACCAACCGCCAGACCA
CGTTGACCATCAAGGCCAACCTGGCCGAGAAGGTCACCGCGCCGGACGGGCGCAAGGCGA
TCGAAGCCGTGCTCAAGCCGATGAACTTCCCGGCCGGCTATGGCTTCACTTTCGACGGCG
GCGACTACGGCAACGACGACGAGGCCATGCAGCAGATGGTGTTCAACCTGCTGATCGCAC
TGGTGATGATCTACGTGGTGATGGCGGCGGTGTTCGAGTCGCTGCTGTTCCCGGCGGCGA
TCATGAGCGGCGTGCTGTTCTCGATCTTCGGCGTGTTCTGGCTGTTCTGGATCACCGGCA
CCTCGTTCGGGATCATGTCCTTCATCGGCATCCTGGTGCTGATGGGCGTGGTGGTGAACA
ACGGCATCGTGATGATCGAGCACATCAACAACCTGCGGCGCAGCGGCATGGGCCGCACCC
AGGCGCTGGTGGAAGGCTCACGCGAACGCCTGCGCCCGATCATGATGACCATGGGCACGG
CGATCCTGGCGATGATCCCGATCTCGCTGACCGATACGCAGATGTTCGGCAATGGCCCGG
AGTATTCGCCGATGGCGCGTGCAATTGCGGGCGGGCTGGCGTTCTCGACGGTGGTCAGCC
TGCTGTTCCTGCCGACGATCTATGCGGTGCTCGATGACCTGCGCAATGCCGTGACGCGGT
TGATCCGCCGTGCACGCGGGCTGGAGAGGATGGAGCCGGGCGCTGCCCGGCTGTAATGCG
CGCCAACGTGTTGTGGTGTGGGGGAGGCCGGTCGTAGTGGGGCGGTCTCCCCCTTTTTTT
CTGCTCGCCGCGTCGCCGCGTCGCCCGAGCATGGGCTCGGGCGCTACAGATTCTGTGGCC
GGTTGAGAGGCTTACCCCGCCACCTTGCCCCACACCTTGAAGGTGGTCAGCCACAGGCCG
AGCATGCTGCCGATGTTGGTCAGCATGAAGGTCAGCACCACGCGGGTAACGCGATTGCGG
TACCAGCCCTTCAGGCTCTGCGCATCGTCGCGCAGCTTCAGGAAGTCTTCGTAGGCCGGC
TTGCGCAGGCGCGCTTCCACCAGCGCCGAGAATGCGCCGGTCGGGATGCTCAGGCGGAAC
GGCTTGAACGGGGCCACCGCGATCGCGGTAAGAATGCTCAGCGGGTGACCGCCTGCCAGC
AGGCAGCCCAGGCCCGCCAGGCCGCCGGTATACATTGCCCAGGTCGCCAGCAGCTCGGTG
CCCACGCCCAGGCCGCCGCGGTAGAAGCCCACACCGATGCCGGTCGCCACGATCGCCAGG
ATGCCGAGCGTGAACCACGGGATGTTGCGCTTCTTCGGCACCGCCTCCAGCTCGGCGCGC
AGCGGCGCCGGTGCCTCGGTATCGGTTTCCAGGTAGCGCGCCAGCCCGGCCAGGTGACCG
GCGCCGACCACCGCCAGCACTTCACGCTGCTGCGGGGTGTGCTCCTCGCGCAGGCGCGTG
GCCATGTAACGGTCGCGCTCACCGATGATGGTCTCGTACAGCGCCGGGCTCTCGCTGGCG
AACTCACCAAAGCTCGATTCCAGCATGTCGCCCTGCTTGAGCTTTTCGATCTCGTTCTCG
CCCACTTCCTCGGACGAGAACAGGCCGGCGCCCAGCCCGGCAACCAGCTTCAGCTTGCCG
AAGAACCCAAGCCGCTGCGACGCCCGGCGGAAGGTCAGGCCGACCTCGCGGTCGATCAGG
TGCACCGGCAGGTCGCGTTCGCGCGCCAGTTCCACCGCGCGTTTCAGTTCCGCGCCCGGC
TCGATGTCGAGTTGTTCGGCCAGGCGGCGCTGGTAGGCGGACAGGGCCAGGTTGGCGGCG
AACAGGGCGACGCGGCCCTTGCGGATCACCTCGACCAGGTCGAGCTTGGCCAGCGTGTCC
GGGTCGCTCAGCGCCTGCAGGCGCTGCGGGTCCAGCTCGACGGCAACCGCATCGAAGCGG
CCGCTGTCGATGGCTTTTTCCACGGCCTCGACGCTGGCGCGGGAGACGTGGGCGGTGCCC
AGCAGGGTGTAGCGCACGCCGTCGCGTTCGACGACGCGCACCGGCTGGCCGGCGAACAGG
TCGTCACCGGTCTCGGGAAGGGTTTCGGTCATGGGTTCATTCATTGGAAGGTGCGGTGTC
GGCGCCATCGCCGAGCGCGCGCTGCATCTGCACGGTGTCCAGCCAGCGGCCATGCTTGCG
GCCGAGGCCACGGAACACGCCCACCAGTTCGAAGCCGAAGCGTTCGTGCAGCTTGATTGA
AGCAGTGTTGGTCGGCTCGCCGATCACCGCCACCATCTGCCGGTAGCCACGTGCGATGCA
GGCGTTGATCAACGCCTGCAGCAGGCCGGTGCCGACGCCCTGGCCCTGGAAGCGGGCATC
GACGTAGACCGAGTTCTCAACGGTCCACTGGTAGGCGACGCGGGTGCGGTAGGTGTTGGC
GTAGGCATAGCCGGCGACCTGGCCGTCGATCTCGGCGACCAGGTAGGGGAAGCCGCGATC
GACGATGTCGCGCATGCGGCGCAGCATCTCGGTCGCGTCCGGAATGTCGTACTCGTAGGT
GTTGACGAAGTCAGTCACTTCCACCGCATAGATCGCGGTGATCGCGTCGATGTCGGCCGG
GCCGGCATCACGGATGAGGACGGCCATGCGCGGGCTCCGGCTCAGTCGATGTAGCGCTTG
AGCAGGTCGCCGTAGGCATCGATGCGGCGATCACGCAGGAACGGCCAGATGCGGCGCACG
TGCTCGCTGCGCTGCAGGTCGACGTCGCACAGCAGCACGGTGGCCTCGGTGCCGGCCTCG
GCCAGGAACTCGCCCTGCGGGCCGAGCACGTGGCTGTTGCCCCAGAACTGGATGCCCGAC
GCGCCCAGCGGCGAAGCCTCGTGGCCGACGCGGTTGCAGCTCAGCACCGGCAGGCCGTTG
GCCACGGCGTGGCCGCGATGGCTCAGCACCCAGGCGTCGCGCTGGCGGGTCTTCTCGTCC
TGCACGTCGTCCGGATCCCAGCCGATCGCAGTCGGATACAGCAACAGCTCGGCGCCGGCC
AGCGCCATCAGGCGCGCCGCTTCCGGGTACCACTGGTCCCAGCACACCAGCACGCCCAGG
CGGCCCACCGAGGTATCGATCGGCGTGAAGCCGATGTCGCCCGGGGTGAAGTAGAACTTC
TCGTAGAAGCCCGGGTCGTCCGGGATATGCATCTTGCGGTACTTGCCGAGCAGCGTACCG
TCCTTCTCGAACACCACGGCGGTGTTGTGGTACAGCCCGGCAGCGCGGCGCTCGAACAGC
GAGCCGACCAGCACCACGCCATGCTTCTTCGCCAGCGCGCCAAGGCGCTCGGTGCTCGGG
CCCGGAATCGGCTCGGCCAGGTCGAACTCGTCCACCGATTCGTGCTGGCAGAAGTACGGG
CCGTTATGCAGTTCCTGCAGCAGCACCAGCTTGGCACCCTGCGCAGCCGCCTCGGCCACG
CGTGCTTCGATCACCGCCAGGTTGGCGGCGGCATCACCGTGGTTGCGCTCCTGGATCAGG
GCGACGGTAAGGGGGCTGCGCGAGTTCATGCGGGGCGTTCCTGCGGGGGAAAACCAGCAT
GTTAGCGCGGATGGGCGGCGACGGCGTGTCGCGCGCTGAATGGCGCAGCGGGTAGTGCCG
GCCGCTGGCCGGCAATCCCGTGGATCCATCAGGCATTGCAGGGTTGCCGGCCAGCGGCCG
GCACGACCGTTACGCCTTCAACAGCCCGGCCGGCAGCTGCATGGTGATGCAGTGCAGGCT
GCCGTTCTGCCAGATCAGCGAGCGGCAGGGCACCTGCACGATCTCTCGGCCCGGGTGCGC
CTGTGCCAGCACGTCGCGGGCCAGGTCATCGGCCGGGTCGCCATAGGCCGGCATCAGCAC
CGCGCCGTTGACGATCAGGTAGTTGGCGTACGAGGCAGCCAGGCGACGGCCTTCGTCGAT
CACCGGCCGGGCCCACGGCAGCGGGAACAGGCGGTACGGCTGGCCATCCCTGGTGCGTAG
CGCGGCCAGCTCATTGCCCATCGCCTGCAGTTCGGCGTAATGCGAGTCGCTCTCGTCGTC
GCAGGCCTGGTAGACGATGCTGTCAGCGGAGGCGAAGCGGGCGAGGGTATCGATGTGCGC
GTCGGTGTCGTCGCCTTCCAGGTAGCCGTGGTCCAGCCACAGCACGCGGTCCTGCTGCAG
CCAGTCGGCCAGGTCGGCGCTCAGGCTGGCGCGGTCGCGGTCCGGGTGGCGCTCGTGCAG
GCACTTCCAGGTGGTCAGCAGGGTGCCTTCACCGTCGGTCTCGATGCCGCCGCCTTCCAG
CGCGAACGGAATGCTGCGGACCGGCGCATCGTTGAATACGCCGGCCTGGTCGAGCACGCC
CACCAGCTGGTCATCCAGGGTGGCGTCGAACTTGCCGCCCCAGCCGGTGAAGCGGAAATC
CAGCAGCTGGAAGCCGCCGTCGGCACGGCGCAGGGTGATCGGGCCGGAGTCGCGCAGCCA
GGTATCGTCGTAGGCCGCCGTGGTGAAGTGGACCTTGTCCATGTCGATGCGGTTGGAGCG
CAGTCGCATCTCGGCGTAGGTCTCCACATCGTCGTCGGCCACGCAGATCAGCACCGGCTG
GAAGCGGGTGATGGCCGCGACCAGGGCGATGTAGGTCTCTTCCACCTGGCCCAGGCGGTC
AGCCCAGTCGGTATCGGCGGTGGGCCAGGCAATCAGGACGCCGCTCTGGGCTTCCCACTC
GGCAGGAAAACGAAGGGTCTGGTTCATGGTCTCGCTACACAGGCCCGCCCACGGCGGGTA
ATGGGATCAACGGATCGGCGGTTTCGGGCCGATTTCGTTCGGGTCCGCCTGGTTGGCCAC
CACGTCGATCACCTTCTGCTTCTCGAAGTAGACGGTGAACTGCGGGTACACCCAGCGGTT
GATGGTCGGCCATTGCCGCTTCTGCCCGCCACGCGGCTGCAGCTGCTCGCTGGGCGCGCC
GAACTGCGCCTGCACCTGCTGCATGCTCTGGCCGCGCACGGGCAGGGCACCGGCCGGCTT
CTCGCGGGCACGGTCGACAAGCAGGGTATCGGCCAGTGCCGGTGTGGCGGCGGCCAGGGT
GGCCATCACGGCCAGGGCGGACAGGTAACGCTTCATCTCGATCTACTCCCCAGTGGTCAA
GAAAGGCGATTACAGCAAAAACGGCAGGAAAAAGCCGCATAAACAAAAAACCGCCCGAAG
GCGGTTTCTTGCATCGGGTCGGCCCCGCGTAGGGCCAGCCGCAGCCGGAAGGCTGTGAGG
CTTAGCGCTGACGCGCCTTGAAACGCGGGTTCGACTTGCAGATGACGAAGATCTTGCCAC
GACGACGCACGACCTTGCAGTCACGGTGACGGGCCTTCGCCGACTTCAGGGAGGACAGGA
CTTTCATGGCATACCTCGGCGTAAACAGTAGTTGTTCGGGTGGAGCGTGGCCGCGATATG
CGAAAGACAATCGGCAGTTGACGCTCGTTCAAGCCCGCCATTCTACCGGGCTTTTCCTCG
TGGTTTCAAGTGGTTGCACAAAAGATCCCGCTGGGGGCGTCTGGCAGGGGCTAGAATGGC
CTCTTCACACGCTCTGGGACCCCCATGAATCCACTCGCTCCCGTCCTGACCATCGACGGC
CCATCCGGGGCCGGCAAGGGTACCATCAGCCGCATCATCGCGCGCCGGATGGGCTGGCAT
TACCTGGATTCGGGCGCGCTGTACCGGGCGGTGGGCGTGGCCGCAAGCTGGGCCGACATC
GATACCTCCGACGCCTCGGCGCTGGTGCGTTGCACCTTCGACACCCACGTTCAGTTTGTC
GAGCAGGGCGATGCCATGCGGGTCATGGTCAACGGCACCGATGCCACCGACGAGCTGCGC
CTGGAGACCACCGGTGCGCTGGCCTCGGCCATTGCCGCCATTCCCGAGGTCCGCGCTGCC
CTGAAGGAGCGCCAGCGCGCATTCAGGGAGCTGCCGGGCCTGGTCGCCGACGGCCGCGAC
ATGGGCACGGTGATCTTCCCGGACGCCTCCTACAAGGTCTTCCTGACCGCCAGTGCCGAG
GAGCGCGCCGAGCGCCGGCATAAGCAGTTGAAAGACAAGGGGGTTTCTGTTAACTTTGAT
GACCTCCTGCGCGAGATCATGGCCCGCGACGCCCGTGATGCCCAGCGTACCGTGGCGCCC
CTGAAGCCGGCAGACGATGCTGTCCTCATCGACACCACAGGCATCGGCATCGATGATGTC
GTTGCCAGAGTGATGGATCTGCTTCCGGTTCCGGCTGCCTGATCCGTTCGCGCGGGAGCG
CTGCCAGCAGCATCGGCGGTGGTCGCGCATAGCAGTGCTGTACCAGCTCCGTCGCGCAAT
GATGCGTGGCGGTTTTCCTACTACACACGACCTGCGTTTCCGGGGTCGACCAACAGGCGG
GCGGTCGCCATTCCCCTGAAGGGGACGCCACCGACCCATGTGTCCAACAGAGTAAATCTA
ATGACCGAATCATTTGCCGAACTGTTTGAAGCCAGCCAGGCCAATCTGGCCAAGCTGAAG
CCGGGCGCCATCGTCAGCGGTACCGTTGTTGAAGTCCGCGGCGACGTCGTGGTGATCAAC
GCTGGCCTGAAGTCCGAAGGCATCGTGCCGATCGAACAGTTCCGTAACGACGCTGGCGAA
ATCGACGTCGCCGAAGGCGACATCGTCAAGGTCGCCCTCGACTCGATCGAGAACGGCTTC
GGCGAAACCGTCCTGTCGCGCGAGAAGGCCAAGCGCGCGATGGTGTGGGACGAGCTGGAA
GAAGCGTTGGAAAAGAACGAAACCATCACCGGCCGCATCAGCGGCAAGGTCAAGGGTGGT
TTCACCGTGGACATCAAGGATGTCCGCGCCTTCCTGCCGGGTTCCCTGGTCGATGTGCGC
CCGGTGCGCGATCCGGCCTACCTGGAAGGCAAGGAACTCGAGTTCAAGCTCATCAAGCTG
GACCGCAAGCGTAACAACGTCGTGGTCTCGCGCCGCGCTGTCGTCGAAAGCGAGCACTCG
GAAGAGCGCGAGCAGCTGATGGACAAGCTGCAGGAAGGCGCGATCCTGAAGGGTGTCGTC
AAGAACCTGACCGATTACGGCGCGTTCGTGGACCTGGGCGGTATCGACGGCCTGCTGCAC
ATCACCGACATGGCGTGGAAGCGCGTGCGTCACCCGTCGGAAGTCGTGAACGTCGGCGAC
GAGCTGGACGTCCGCGTGCTGAAGTTCGACCGCGAGCGCAACCGCGTTTCGCTGGGCCTG
AAGCAGCTGGGCGAGGATCCGTGGGACAACATCGGCCGTCGTTACCCGGCCAACAGCCGC
GTCTTCGGCAAGGTCTCCAACGTCACCGATTACGGTGCGTTCGTTGAGATCGAGCCGGGC
GTCGAAGGCCTGGTGCACGTCTCGGAGATGGATTGGACCAACAAGAACGTCAACCCGTCC
AAGGTTGTCCAGGTTGGTGATGAAGTCGAAGTGATGGTGCTGGACGTCGATGAAGAGCGT
CGCCGTATCTCGCTGGGCATGAAGCAGGTTGCCGCCAATCCGTGGGAAACCTTCGCTGCC
ACCCACAAGAAGGGTGACAAGGTGTCGGGCCAGATCAAGTCGATCACCGACTTCGGCATC
TTCATCGGCCTGGACGGCGGCATCGACGGCCTGGTCCACCTGTCCGACATCAGCTGGAAC
ACCACCGGCGAAGACGTCGTTCGCAACTTCAAGAAGGGCGATACCCTGGACGCCGTCGTC
CTGGCTGTCGATCCGGAGCGCGAGCGCATCTCCCTGGGCGTGAAGCAGCTGGAGCAGGAT
CCGTTCGGCCAGTACATGGCTGCCAATCCGAAGGGCTCCAAGGTTGAAGGCGTGGTGAAG
GAAGTCGACGCCAAGGGCGCGATCATCGAGCTGGCTGACGGCATCGAAGGTTACGTCTCG
GCCCGCGACATCGCCAACGAGCGCGTTGACGACGCCACCCAGCACCTGAAGGTCGGCGAC
AAGGTCGAAGCCAAGTTCGTGGGCATGGACCGCAAGGGCCGTACCCTGCAGCTGTCGATC
AAGGCCAAGGACGACGCGGAAATGCGCGAAGTGCTGGAGGAATACCAGTCCTCTTCGGCT
TCCAGCGGCACCACCCAGCTGGGCGCGCTGCTGCGTGCACAGCTGAACGGCAACAAGTCC
GAGTAATCGGCCTTACGCTGTTCGTTGTTTCCTGGACGGCCCGGGCATTGCCCGGGCCGT
TTCAGGCTGAGATGCCCCTGATGTGAGCCGGTAATGACCAAATCCGAACTGATCGAAATC
CTTGCGCGCCGCCAGGCGCACCTGAAGGCCGATGATGTCGATCTGGCGGTGAAGTCGTTG
CTGGAAATGATGGGCGGATCGCTGTCCGCCGGGGATCGCATCGAAATCCGTGGATTTGGC
AGCTTCTCGCTGCACTATCGTCCGCCGCGCCTGGGTCGCAACCCGAAGACCGGCGAATCG
GTTGCCCTGCCGGGCAAGCATGTCCCCCATTTCAAGCCGGGCAAGGAACTGCGCGAGCGG
GTCAGCAGTGTGCTGCCGCTGGACGCCGATCCGGCCTGAGCCTTCCGTCGCGCCACCGCG
TGCGAATCCAGCCGCGAGTCGGATAAGCTACGGACTCCTGCCACTGGAGCTGTCGCATGA
AGGTTTTTCGTCTGCTGGTCCTGCTGGCGGTACTCATTCTTGGGTTGATCATCGGTGCCA
TGAACATGGACGAGATGACCATCAACCTGCTGTTCACCCAGCTTAAGACCTCGGTCGGCG
TGGCCATCATTGCCGCGTTGCTGATCGGCGTCATCGTTGGCGCTGGCCTGGTGCTGGTGA
GCGTGGTCATTCCGCTCTACAGCCAGCTGCGCCGCGCCAACAAGTCCGCTGCCGCCACGC
CGGCACCGGTTGCTTCCCCTCAATCTTTTGATGGACGCTGATCGAAGATGGATTTCGTCA
CCGAGTGGTTCTGGTTCTTCCTGTTCGTTCCGCTGGCCGCCCTGGCTGGGTGGGTGATCG
GGCGGCGCGGTGGTCAACGCCACGGTGACAGCCAGGTCAGCCGCCTGTCGAGCACCTATT
TCCGTGGCCTGAACTACCTGCTCAACGAGCAGCCGGACAAGGCCATCGAGCTGTTCCTGC
ACATCGCCGAGCTGGACAAGGAAACCTTCGAGACCCAGGTCGCGCTGGGCCACCTGTTCC
GCCGCCGCGGCGAAGTCGACCGCGCCATCCGCCTGCACCAGGGCCTGGTCAACCGCCACG
ACCTCAGTGATGCACAGCGCGTGCAGGCCCTGCTGGCGCTGGGCGAGGATTACATGAAGT
CCGGCCTGCTGGACCGTGCCGAGACCGTGTTCACCGAGCTGGCGCAGCTGGATCAGCGCG
CACCGCAGGCGCTCAAGCACCTGATCGGCATCTACCAGGCCGAGCGCGACTGGGAAAAGG
CGATCGACAACGCGACCCGTTTCGAGGACGTCACCGGCGAGCCGATGGGCAAGCTGATCG
GACAGTTCGAATGCGAACTGGCCGAACGTTTCCGTGGCGCCGGCAAGCTGGAAGAGGCGA
GGGCAGCGATCGCCCGCGCCTACCAGGCCGACGCGATGTCGGTGCGCGCCGGCATCATCG
AGGGCCGGCTGGAAACCGACGCGGGCAATCCAGAGGCCGCCGTGCGCGCCTTCGAGCGCG
CCGCGCGCAACGACCCCGAATACCTGCCGGAACTGCTGCCGGCACTGATGCAGAACTATC
GCAGGGTCGGCGATCTGGCAGGTGCACGCGCGTTCCTGTCGGAGATGACCGAGCACTACC
GCGGCATCGCCCCGGTACTGGCGCTGACCCGGTTGATGGAAGAGCAGGAAGGCGTGGCGC
CGGCCCGTGCCTACCTCGGTCGCCAGCTCAAGGATCGCCCGTCGGTACGTGGCGAATCAG
CGCTGATCGATCTGACCCTCGCCGAGGGAGCCGATTCCACCGCCACCCTGCATGACCTCA
AGCACATCACCGACCAGCTGCTGGTGCGCAACCCGGCCTATCGCTGCACGCGCTGCGGCT
TCGGTGCGCGTACCCACCACTGGCAGTGCCCAAGCTGCAAGGAGTGGGGGACGGTCAAGC
CGCTGCTGAACTACGCGGTGCTCTGATCCATGCCCTGGCTTGTGATGGGCGCGCTGCTGG
GGCTCGCCCTGCTCAGTGCGTTGCTGACCTGGGCTGCGCGGGGCTATGCACTGCGCCAGC
AGTTGATGGACCAGCCGGGCGAGCGTCGCAGCCATAGCGTTGCCACCCCGCGCGGTGGCG
GCATCGCCATCGTCATCAGCCTGCTGGTGACCGCCGGCGTGGCCATCTGGGCCTGGCCCG
AAAGCACGCCGACGGTGCTGGTGGCCAGCCTTGGGCTGGTGCTGGTGGCCGGTATCGGCT
GGTGGGACGACCACAAGCCCCTGCCGGCGATGCGTCGCCTGCTGGTGCATTTCATCGCCG
CAGCGCTGTTGGCCGGCCTGGTCAAGGTGAATGGTGGCAGCTGGCTGTTGGCGGTGCTGG
TGCTGCTGTTCACCGCGTCGCTGATCAACATCTGGAACTTCATGGACGGCATCAATGGCA
TCGCCGCCAGCCAGGCCGTTGTGGCGATGCTGGGGCTGGCGCCGGTACTGCCGTGGCCCT
ATTCACTGGCCGCCGTGGCGCTGGGCCTGGCCTGCCTTGGATTCCTGCCGTTCAACTTCC
CTCGCGCCCGGATCTTCATGGGCGATGTTGGAAGCGGCGCGCTGGGGTATGCGGTCGCAG
TGGTGCTGGCGATCGCCAGCGTGCGTACCGATATCAACTGGATCCTGCTGCTGGTACCGG
TTTCGCCGTTCCTCGTGGACGCGGGCTTCACACTGCTGGCGCGCATCATTTCCGGACAAC
GCTGGATGGAACCCCATACCCAGCATGTCTACCAGCGCGCGGTGCAGGCAGGAGCCAGTC
ACCCGCAGGTGACAGGGATGTACTTTGCTTTGGGTCTGTTCAGTATTACAGTGTTCAATG
TCTGCTCCAATTTGCAGCCGAGGTGGGAGGCTGTCGTGGCGATCGCGTGGTTCATCGCGC
TGAGCGTCCTCTGGCTCCTCCTGCGCAATGGAATGCGCCACCGACAAGGAATTACCTGAA
TTATGGCTTCACCCTGGCGGGACAGAATCCTCGGCCTGATGCCGCGTTCGGCCATCGTCT
GCCACGACCTCTTCATGGTCTGGGCATGCTGGCAGCTGCTCCATGCAGGGCGTTACTCGA
TCCTGCCCAACGCCCCGGCGCTGCCCCTGTGGAACGTCGATACCACCCTGGTCCTGCTGC
TGCAGGGCCTGGTGTTCTGGCGCGTGGGCCTGTACCGCGGCCTGTGGCGGTTTGCCAGCG
TCAGCGACCTGCTGAACATCTTCAAGGCCAGCTTCATCGGCATGGTGGCCATCATCCTGG
TGCTGATGTGGAAGCGCTTCGACGGCGTACCCATGTCGGTGCTGGTGATCTACCCGTTCG
CGCTGTCGGCACTGCTCGGCGCGCCGCGCCTGCTGTACCGCGCCTGGAAGGACTACCAGG
CACTGCAGTCCGATTCCAGCGCCCGCCGCGTGCTGATCCTCGGCGCCGGCCAGGCGGCCG
AGACCCTGGTGCGCGACCTGCGCCGCTCCGGCAACTTCGAGCCGGTCGGCCTGCTCGACG
ACGCGCCGCACCTGCGTGGCGCCAAGCTGCAGGGCCTGCCGATCCTGGGTACGCTGGATG
ACGCGCCGACGGTGGTCCGCGAGACCGCTGCCAAGCTGCTGGTCATTGCCATGCCGTCGC
TGGACGCCGCAGGCATGCAGCGCGTCGTCGCGATCTGCGAAAGCACCGGCGTGCCGTTCC
GTACCGTGCCCAAGCTCAGTGACATCCTGCAGGGCCAGTCGCTGCCGGGCCAGCTGAAGG
AAGTGGCGATCGAGGACCTGCTGGGGCGCAAGCCGATCATGCCGGACTGGAACCTGATCC
GCGGCTGGTTGGGTGGGCGCACCGTGATGGTTACCGGCGCCGGTGGTTCGATCGGCTCGG
AGCTGTGCCGCCAGTGCGCGCGGCATGGTGCCGGTCGCATCATCCTGCTGGAGATCAGCG
AGCTGCTGCTGCTGACCATCGAAGGCGAGCTGCGTCGCAGCTTCCCCGATGTCGAGATCG
AGGCGGTGCTGGGCGACTGCGGTGACCCAGCGGTGATCCGCCACGCGCTGTCGCTGCACC
CGGTCGATACCGCTTTCCATGCGGCCGCCTACAAGCATGTACCGGTGCTGGAACGCCAGC
TGCGTGAAGCAGTGCGCAACAACATCCTGGCGACCGAGAACGTCGCGCGCGCCTGCCTGG
AAGCCCGCGTGGAGCATTTCGTGTTCATCTCCACCGACAAGGCGGTCGACCCGGTCAATG
CGCTGGGCGCGAGCAAGCGCTACGCCGAGATGATCTGCCAGAGCCTGGACCAGAAGTCCA
CGCATACCCGTTTTGTCACGGTGCGCTTCGGCAACGTGCTGGCGTCGGCCGGCAGCGTGG
TGCCGCTGTTCCGCGAGCAGATCCTGCGCGGTGGCCCGGTCACGGTCACCGACCCGGAAG
TCAGCCGCTACTTCATGACCATTCCCGAGGCCTGCCAGCTGATCCTGCAGGCGGCCGCAT
CGGCGTCGCATGGTGCGATCTATACCCTCGACATGGGCGAGCCGGTGCCGATCCGCGTGC
TGGCCGAACAGATGATCCGCCTGACCGGCAAGCAGCCGTACAAGGACATCCAGATCATCT
ATACCGGCCTGCGTCCGGGCGAGAAGCTGCACGAGACGCTGTTCTATTCGGACGAAGATT
ACCGCTCCACCGCGCACCCGAAGATTCTTGAAGCCGGCGTGCGTACGTTCTCGCGCGACC
TGGTGCTGGGCAACGTTCCGCGCCTGCGCGAGGCGATTGCCAGCTACGACACCGCCCGCA
TCCAGGAAATCCTGTTTGCGACGATGCCGGAATTCTCGCCAATCGAACAGGATGCTTACA
TTTCATCCGCTAAAGTCGTGCCTTTTCCGGCACGTGAGGCCAACAGGCACCAATGAGCAA
GCGAATTCGCAAAGCAGTTTTCCCGGTGGCAGGATTGGGGACGCGTTTTTTGCCAGCAAC
CAAGACTGTGCCGAAGGAGATGCTGCCGATCATTGATCGGCCGCTGATCCAGTACGCGGT
GGATGAGGCGATCGAAGCCGGCTGTGACACGCTGGTGTTCATCACCAACCGCTACAAGCA
CGCCGTTGCCGACTATTTCGACAAGGCGTACGAGCTGGAGCAGAAGCTTGAGCGCGCTGG
CAAGCAGGAGCAGCTGGAACTGATCCGGCACGTGCTCCCCAATGGTGTGCGCGCGATCTT
CGTGACCCAGGCCGAGGCGCTGGGCCTCGGGCACGCGGTGCTGTGTGCCAGGTCGGTGAT
CGGTGACGAGCCGTTTGCCGTACTGCTGCCCGACGACCTGATCTGGAACCGCGGTGCGGG
CGCGCTGAAGCAGATGGCCGACCTCAACGAAGCCAGTGGCGCCAGCGTGATCGCGGTCGA
AGACGTGCCGCACGATAAGACCGCCAGTTACGGCATCGTCGCCACCGACGCGTTCGATGG
CCGCAAGGGCCGTATTTCGCAGATCGTCGAGAAGCCGAAGCCGGAGGACGCGCCGAGCGA
CTTGGCGGTGGTGGGCCGTTACGTGCTCAGCCCGAAGATCTTCGAGCTGCTGGAACAGAC
CCAGACCGGTGCCGGCGGCGAGATCCAGCTGACCGATGCGATTGCCGAGCTGCTGAAGAC
CGAAGAAGTCGATGCCTATCGTTTCGAGGGCACCCGCTTCGACTGCGGCACGCACCTGGG
TCTGGTGGAGGCGACGATCCGCTTCGCGCTGGACAACCCGAAGCTGGCTGGCCCGGCGCG
GGAGAAGCTGGCGGCGATGCTGGCGGAATAAGGGTTTTATCAAGCGCTCCGTGCGGCGCC
TTGATTGATACGTGGGGGAGGGGGCGGGTGGCCCTCTCCAAAACACGCCAAAGCCCTTCC
ATGGTGCTCGATGGCGCCATCCATGGCGCCAACGGTTTTGGAGAGGGCCATCCGCCCCCT
CTCGACAGTTTCCGTGTGGCGCGGACGGGAAGGGCGGAATCAAAGGCAGAAGCAAAAGCA
AAAAGGCAGCCACTGGCTGCCTTTTTTCGTGGGTTGGGGTCAGATCCCTTTGCGCAGCAA
AGGGATCTGACCCCAGCCTTTGACCCTGCCTTTGCTCATCCCTCCGCCGCGGGGAGGCTG
GAAGGGCCGGGTTGGCAGGGCTGCCCGGGACCGTTGGCGCCATGGATGGCGCCATCGAGC
CCCCATGGAAGGGTTCACGGCGTGTCCCGGGCAGCCCTGCCAACCCGACCCACGCCATGA
AGCCCAACGAGGCAACGCCTTGAACCTTACAGCGCCTCGAAAATACCCGCCGCACCCATG
CCGGTGCCGATGCACATCGTCACCATGCCGTACTTCTGCTGGCGACGACGCAGGCCGTGC
AGCAGGGTTGCGGTACGGATCGCGCCGGTCGCACCCAGCGGGTGGCCCAGGGCAATCGCG
CCGCCCAGCGGGTTGACCTTGGCCGGGTCCAGGCCGCAGTCACGGATCACCGCCAGCGAC
TGCGCGGCGAAGGCTTCGTTGAGCTCGATCCAGTCCAGCTGGTCCTGGGTCAGGCCGGCC
TGCTTCAGTGCCTTCGGGATCGCGGCGATCGGGCCGATGCCCATCACTTCCGGGCGCACG
CCGGCCACCGAGAAGCTGACGAAACGGGCCAGCGGGGTCAGGCCGTAATCCTTGATCGCC
TGCTCCGAGGCCAGCAGCACGGCGCCGGCGCCGTCGCTCATCTGCGACGAGTTGCCGGCG
GTGACGGTGCCGCCGAACTGGCCGTTGCGGAACACCGGGCGCAGCTTGGCCAGGCCTTCG
GCCGAGGAATCCGGGCGGGGGCCTTCGTCGGTGTCGGCGATCTTGTTGCGGGTGATGATT
CGCTGGCCGTCGGCCAGGTCCGGCAGGTGCGAGACGATCTCGTACGGGCTGATCTCGTCC
TTGAACTCGCCGTTCTGGATCGCGGCCATGGCCTTCTGGTGCGAGGCCAGGGCAAAGGCA
TCCTGGTCTTCGCGCGAGACCTTCCACTCTTCGGCGACCTTCTCGGCGGTGATGCCCATG
CCGTAGGCGATGGCAACGTGGTCGTTGTCGAACACGCTCGGCGCCATGGCGATCTTGTTG
CCCATCATCGGCACCATCGACATCGACTCGGTGCCGCCGGCCAGCATCAGGTCGGCGTTG
CCCAGGCGGATCGCGTCGGCGGCCTGCGCCACGGCCTGCAGGCCGGAGGAGCAGAAGCGG
TTCACGGTCTGTGCGGCGATGGTGTTCGGCAGGCCGGCCAGCAGCACGCCGATGCGGGCC
ACGTTCATGCCCTGCTCGGCTTCCGGCATGGCGCAACCGATGATGGCGTCATCGATGCGG
TTGACGTCCACGCCCGGGGCCTGGGCGACGACGCTGCGCAGCACGTGCGCAAGCATGTCG
TCGGGGCGGGTGTTGCGGAACATGCCCTTGGGCGCCTTGCCAACCGGGGTACGGGTGGCG
GCGACGATGTAGGCGTCCTGGATTTGCTTGGTCATTGCAGTGATCTCTTGAATTTTTTAG
CCGGAGTGCCGACCAACGGTCGGCACCCACCGGAAGCAGGGATGGGCGATCAGTTACGCA
GCGGCTTGCCGGTCTTCAGCATGTGCGCGATGCGGGCCTGGGTCTTTTCCTGCTGGGCCA
GTTCGACGAAGTGCTTGCGCTCCAGGGTCAGCAGCCACTCTTCGTCGACTAGGGTGCCGC
GGTCGACCTTGCCACCGCACAGCACGGTAGCGATGCGCTCGGCGATCTCGTAGTCGTACG
GGCTGATGAAGCGGCCTTCCAGCATGTTGACCAGCATCATCTTGAAGGTGGCGATACCCA
CGTCACCGGCCACCTGGATGCGGCGCGCCGGCAGCGGCGGGCGGTAACCCGCTTCGGCCA
GGGCGCGTGCTTCGGCCTTGGCGATGTGCAGGGCCTCGTAGCTGTTGAACACCACCTTGT
CGGTGCTGCGCAGCAGGCCCAGTTCCTTGGCGTTGACCGCCGAGTTGGACACCTTGGCCA
TCGCCACGGTCTCGAAGGTCTTCTTCAGTTCGGCGAACACGTCGCCGCCCGGGCCCGCGG
CCTGCGAGGCGCGCACGGCCAGTTCCTTCAGGCCACCACCGGCCGGCAGCAGGCCGACGC
CGGCCTCGACCAGGCCGATGTAGCTTTCCAGGAAGGCCACGGTCTTGGCGCTGTGCATCT
GGAACTCGCAGCCGCCACCCAGGGCCAGGCCGCGCACGGCAGCCACCACTGGCACCAGCG
AGTACTTGATGCGCTGGCTGGTGCGCTGGAAGTTGGCAACCATTTCTTCGAACTGGTCGA
CCTTGCCGGCCTGCAGCAGGCCCAGCGCGCCGGCCAGGTCGGCACCGGCGGAGAAGGGTT
CCTTCTGCTGCCAGATCACCAGGCCCTGGAAGTCCTTCTCGGCGCGGCTCACGCATTCCT
GCAGGCCGTCCAGCACCTGGTCGGACACGGTGTTCATCTTGGTCTTGAAGCTGACCACGG
CGATGCCATCACCGTCGTGCCACATGCGCAGGCCGTCGTTCTCGAACACGGTCTCGCCCG
GCGCGAACGTCTCGCCCAGCAGCGGATCGGGGAAGCGCTGGCGCTGGTACACCGGCAGCG
ACGAGCGCGGCAGCTTGGCGTTGCGCGACGGGCTGTAGCTGCCTTCGGCGGCATGCACGC
CGTCGCGGCCATCGAACACCCAGTCCGGCAGCGGCGCGCTGCTCATGCTCTTGCCGGCGA
CGATGTCATCGGCGATCCACTGCGCCACCTGCTTCCAGCCGGCGGCCTGCCAGGTCTCGA
ACGGGCCCAGCGACCAGCCGTAGCCCCAGCGGATGGCCAGGTCGACGTCGCGCGCGGTCT
CGGCGATGTCGGCCAGGTGGTAGGCGCTGTAGTGGAACAGGTCGCGGAAGGTCGCCCACA
GGAACTGCGCCTGCGGGTGCTGGCTCTCGCGCAGCTTGGCGAACTTCTCGGCCGGGTTCC
TGATCTTCAGGATCTCGACCACTTCCGGCGCGGCAGCGCGATCGGCCGGACGGTAGTCCT
GCTTCTCCAGGTCCAGCACCACAATGTCCTTGCCGACCTTGCGGAAGATGCCGGCACCGG
TCTTCTGGCCCAGCGCGCCCTTGGAAATCAGCGCGTCCAGCCACTTCGGCGACTTGAAGA
ATTCATGCCACGGGTCATTCGGCAGGGTGTCGCCCATGGTCTTGATGACGTGGGCCATGG
TGTCTAGGCCGACCACGTCTGAGGTGCGGTAGGTGGCCGACTTCGGGCGGCCGACCAGCG
GACCGGTCAGGCCGTCCACTTCATCGAAGCCCAGGCCGAACTGCTGGGTGTGGTGGATGG
TGGACAGGATCGAGAACACGCCGATGCGGTTGCCGATGAAGTTCGGGGTGTCCTTGGCGT
ACACCACGCCCTTGCCCAGGGTGGTGACCAGGAACTCTTCCAGGCCTTCCAGCACGGCGG
CGTCGGTGGTGGTGGCCGGGATCAGCTCGGCCAGGTGCATGTAGCGCGGCGGGTTGAAGA
AGTGCACGCCGCAGAAGCGGTGGCGCAGCTGCTCGGGCAGCACGTCGGCCAGCTTGTTGA
TGCCCAGGCCCGAGGTGTTGGAGGCCAGCACCGCGTGGTCGGCCACGAACGGCGCGATCT
TCTTGTACAGGTCCTGCTTCCAGTCCATGCGCTCGGCGATGGCCTCGATGATCAGGTCGC
AGTCCTTCAGCTGCTCCAGGCCGGACTCGTAGTTGGCCGGAGTGATGGCTTCGGCCAGCG
ACTTGCTGGCCAGCGGTGCCGGGCTCAGCTTGCCCAGGTTGGCGATTGCCTTCAGCACGA
TGCCGTCGGCCGGACCCTCCTTGGCGGGCAGGTCGAACAGCACGGTGTCGACGCCAGCGT
TGGTGAGGTGGGCAGCGATCTGGGCACCCATGACGCCGGCACCCAGCACGGCGGCGCGGC
GGACTAGCAGGGAATTGGACATGGTGTAGGGCCTTTGTTGGTCAGCAGTTACTGGGTGGA
ATCAAAGGGAAGCGGGCAGGGCGCTGGCGCGAGCGGCGGCGCGGAACCCGGCTTCGGCGA
AATGGATCAGTTCGTGGGCGGCATGGGCACGATGCGCCGCTTCAGTGACACCGGCGGGAC
GCTTGATCAGCCCGAAGTCGGCCATGGCATAGGTGAGCGAGCCGGCCAGGAAATCCAGGC
GCCAGTACAGCTCTTCCTTGCTCAGGTCGGGTACGCACTCGCCGATGGCCTTGCCGAACG
CACGCAGCACGTGGCCGTAGTGGTCGGACAGGAACTTGCGCAGGTTGTCGTTCTTCTCGG
CGTAGGCGCGGGCGATCACGCGCACGAAGGCACCGCCGTTCTGGCGGTCCTGGGCCAGCG
CCAATGCCGGCTCGACGAACGCGGCCAGCACCGGGCGCAGCTGCCCGGGATGTTCGCTGC
GGGCGCGTTCGAGCTGCGACAGGCGGGCGCCGGTCATCTCGTCCATGCGGCGGCGGAACA
CCTCGTTGACCAGGTTTTCCTTGGAGCCGAAGTGGTAGTTGACCGCTGCGATGTTGACGT
CGGCCTGGCTGGTCACCTGGCGCAGCGAAGTGCCGGCGAAGCCGTGCTGTGCGAACAGCT
CCTCGGCCGCGCCGAGAATGCGGTCCTTGGTCGAGAAGTGGGCGGGTTTGGCCATCGGCG
GGCGGACCTTAATCAAACGATTGTTTGATACTAGGACCAGACGGTAGCGTATGGCATTTT
GCAGTGCAGCAAAAATGGCCCGGACGGTCAGAATCCACTCAGCTGGGTGAATGGGGTAGG
GGTCGGATCCCCGCAGGGGCTCCGACCCCGACACTGGGCCCGGAATGGGGTCAGAGCCCC
TGCGGGGATCCGACCCCTGCAGTGAGGGTTTGCCGGCCGGCGACCGGCACTACCATGCCA
GCGCTTTATCTTTTACAATTCGCCTACGTTTATCAGGCTAAGCCCGCGTCCCGACGCGGG
TTTTTTTCATGTTACCCTTCGGGCCATCAGCGGCCCGATTCCATTGGAGACATCCCATGG
CGCTGGAGCGCACCCTTTCGATCATCAAGCCGGACGCCGTTGCCAAGAACGTCATCGGCG
AAATCTACGCCCGCTTCGAGAAGGCCGGCCTGAAGGTCGTGGCCGCCAAGTACAAGCAGC
TGTCGCGCCGTGAAGCCGAAGGCTTCTACGCCGTGCACCGCGAGCGTCCGTTCTTCAACG
CGCTGGTCGAGTTCATGATCTCCGGCCCGGTGATGATCCAGGCCCTGGAAGGCGAGAACG
CCGTCCTGGCCCACCGCGACCTGCTGGGCGCCACCAACCCGAAGGAAGCCGCGCCGGGCA
CCATCCGCGCCGACTTCGCCGAATCCATCGATGCCAACGCCGCCCACGGCTCGGACTCGG
TCGAGAATGCCGCGATTGAAATCGCCTACTTCTTCGCCGCCACCGAAGTCGTTTCGCGCT
GAGAGTAATGCCGTGAACGAGGTCGTACAGTCCCCCGCCATCCAGCCGCTGCCGAAGTCG
GCACCCACGGCTGGCAAGCAGAACCTGCTCGACCTCGATCGCGCGGGCCTGGAGAAGTTC
TTCGTCGAGGTTCTCGGCGAGAAGAAGTTCCGTGCCCATCAGGTGATGAAGTGGATCCAC
CATCGCTACGTCACCGATTTCGATGAAATGACCGACCTCGGCAAGGTCCTGCGCGCCAAG
CTGCAGGCCCATGCCGAGGTGCTGGTTCCGAACATCGTGTTCGACAAGCCCTCCGCCGAC
GGCACCCACAAGTGGCTGCTGGCGATGGGCGTGGATGGCAAGAACGCCATCGAGACCGTG
TACATCCCGGACAAGACCCGCGGCACGCTGTGCGTGTCCTCGCAGGTCGGTTGCGGCCTG
AACTGCACGTTCTGCTCCACCGCCACCCAGGGCTTCAACCGCAACCTGACCACTGCCGAG
ATCATCGGTCAGGTGTGGGTTGCCGCGCGCCACCTGGGCAACGTGCCGCACCAGATGCGC
CGCCTCACCAATGTGGTGATGATGGGCATGGGCGAGCCGCTGATGAATTTCGACAACGTC
GTGCGCGCCATGAGCGTGATGCGCGACGATCTGGGCTACGGCCTGGCCAACAAGCGCGTG
ACCCTGTCGACCTCCGGCCTGGTGCCGCAGATCGACCGCTTGTCCGCCGAGAGCGACGTG
TCGCTGGCAGTGTCGCTGCATGCGCCGAACGATGCGCTGCGCGAGACCCTGGTGCCGCTC
AACAAGAAGTACCCGATCGCCGAGCTGATGGCCTCGTGCGCACGCTACCTGCGCGCCAAC
AAGCGCCGCGAATCGGTCACCTTCGAATACACCCTGATGAAGGGCATCAACGACAAGCCC
GAGCATGCCCGCGAATTGGCCCGCCTGATGCGCCAGTTCGACAACGCGGTGCAGGCCAAG
GATTCGGGCAAGGTCAACCTGATTCCCTTCAATCCGTTCCCGGGCACCCGCTACGAGCGT
TCGGAAGAAGCGCACATCCGCGCCTTCCAGAAGATCCTGCTCGACAGCAACGTGCTGACC
ATGGTCCGCCGCACCCGTGGCGACGACATCGACGCCGCCTGTGGCCAGCTCAAGGGCCAG
GTGATGGACCGCACCCGCCGCCAGGCGGAGTTCAACAAGACGCTGCAGGCGGGGAAGGGG
AGCGATGCCGCGGCCTGACCGCCTCTGGCTGGCGCTTCTCGCAGGCGTGCTGGCCGTTGC
GGTCGGCGGCTGCAAATCCCATCCCAAGGCCAAGCTCGGCCCGAGCCAGGCGCCGGTCTA
TTCGGTGGGTGACCCGGAAAGCGTGCGGCGCGAAGTGCGCTGGCGCGACCTGTTGACGCT
GGCGACCCGCGACATGCAGGTCGGCAATCTCGATGCCGCCGAGCGCAAGGTGCGCGAAGC
ACTGAAGCTGGCGCCCGAGGCGCCCGATGCGCTGGTGCTGCAGGCCGGCATCGATGACCG
TCGTGGCCGCACCCGCCAGGCCGGCGAGAACTTCCGCAAGGCCGCCGAACTGGCGCCGCA
GCGCGGCGACGTGCTCAACAACTACGGTGCGTGGCTCTGCCAGCAGGGCCAGCCGGCCGA
ATCGCTGGTCTGGTTCGACCGCGCGTTGCAGGCGCCGGCTTATGCCACCCCGGGCGAAGC
CCAAGCCAATGCCGGCAGCTGCGCACTGGATGCGGGCCAGCTTGAACGTGCCGAACGCGA
CCTGCGTGCGGCGCTCGTGGCGGCCCCGGCCAACCCGGTCGCGCTGGAGTCGATGGCCCA
GCTGAGCTACCGCCAGGGCCGCTACATGGAGGCCCGGGCCTTCGCCGAACGTAGGATTGC
GGCTGCACCCGCAACGCGTTCCGTGTTACAACTTGCGTCTCAAATCGAAGTGAAGCTGGG
CGATCGGGCGGCATCTGATCGTTATCTGCAGCGGATTCGACAGGAATTTCCGCAGGACGC
GGGCTCCTAACTCCAGGGTTGATGCATTGTGATTGATGACCAGACTGTGAGCGCTCTCGA
GACTGCGGCCGGCTGCGGCACCCGCCTGCGCCAGGCCCGCGAAGCGGCCGGACTGACCCT
CGAAGATGTCGGCTCGCGCCTGCGCATGCCGGTCCAGGTGGTCAAGTCGCTGGAAGAGGA
ACAATGGCAGAAGCTGGGGGCGCCGGTGTTCGTGCGTGGCCAGCTGCGCAGCTATGCGCG
CCTGCTCGACGTGGATGTCGGCCAGCTGCTGGAACAGGCCCAGGTCGGCCCGGTGGTTCC
GCCCACCCTGGTCAGCCATACCCATACCCCGCGTGCGCGCCGCATCGCCGAGAACCTCGG
TCGCCGCGTGCTGTATGTCGGCATCACCGCCGTGCTGGCGGTGCCGGTGTGGTTCGCCAC
CCGTGGCCACTTCGACGGCAGCGCGACCCCGTCGCCGAGCACCGCCTCGCTGGATGTGAT
CCCGGCCGCCGTGCCGGTCACCCCGTCCACGGCCGGTGCCGAGGCTGTCGCGCCGGCCGA
AGCGGCCACTGCCCCGGCCAGCAAGCCCGCGGCCACCCCGTACGTGGCCTCGCTGGCCCC
GGTGCCGCGCCCGGCGCCGGCTCCGGCGGCTGCCGGCAACGCGCTGGAAATGCAGTTCAG
CGGCGACAGCTGGGTCGACATCGGCGGCCCGGACGGCAGCACCGTCGAGAAGGCGCTGAT
CAGGTCCGGCGAGACCCGCAGCTTCACGCCGGGCCAGGTGACCCGGGTGACCCTGGGCAA
CGCCTCGGCGGTCCAGGTTCAGCAGAACGGCGCTATCGTCGATCTGACCCCCTACCAGCG
AGCCAACGTGGCACGCTTTCAGGTATCCTCTGAAGGCTCCGTTGTCCCGGTTTCGCACTG
AGGCGCGGTTTCACCACCTTCGATAATCCCAATGGTCCCTCCCGACGGGCGGGGCGAGAG
TACGCATGGCGATCGACGATCTGCTCGACGAGCACGAACAAAGTGAACGCGTCCGCAGCT
GGCTGCGGAAGAATGGCGCCAGCATCCTCGGTGGCGTAGTCATCGCCATCGGTGCCATTG
CCGGCTGGCAGTGGTACCAGAAGGATCAGGGCGGCAAGCTGGCCTCGGCCAATGTCGAGT
ACCAGAAGGCCCTGCAGGGCCTGCAGCAGAACAAGCTTGACGACGCCGCCAAGGCGGTCA
AGGCGCTCGAAGCCGGCCCGTCCAGCATCTACGGCGACCTCGCGGCGCTGCAGCTGGCCA
AGGCCCAGGTCGACGCCGGCAAGAATGAAGAGGCACTGGCAACCCTGCGCAATGTGAAGG
TCGAAGGTGACCTGCAGCGCGTGGTCGACCAGCGTGTGGCCCGCCTGCTGGTGGCCACCG
GCAAGAGCGACGAGGCCATCAAGCTGCTGGGCAGCGCCACCGACAGCAGCAGCCTGGAAA
TCCATGGCGATGCGCTGATGGCGCAGGGCAAGCGCGATGACGCCCGTGCACAGTACGAGA
AGGCGCTGAAGACGCTGGACGTGGCAGCGCCGCAGCGGCGCCTGCTGGAAACCAAGGTTA
TGGACGCCGGCGGCACCGTCGCCGCCCCTGCGGAGTCGGTTTGATGAGTCAGAAGGTCAT
GATCACCCGCGTCGCCACCGTGCTCCTGATGGGCATGGCCCTGACCGGCTGCAGCACCAT
GAAGGGCTGGTTCGCCGGCAAGGACGCGGCCGCGAAGAAGGCACAGGAACCGGCTGAGCT
GGTCAAGTTCGAGCCGACCCTGAAGGTCAGCAAGGCCTGGTCGGTCAACCTCGGCAAGGG
CGAGCGCCGCATCGGCGTGCGCCAGGGCCCGGCAGTGGCCAACGGCCACGTGTTCGCTGC
GGCGATCACCGGTGGCGTGCACGCCATCGACCTGCAGACCGGCAAGAAGGTCTGGACCTG
GGAGCCGAAGAAGGAAAAGAAGAAGGCCAAGCTGCGCCTGTCCGGCGGCCCGGGTGTCGG
TGAGAACCTGGTCGTGATCGGCACGCTGGATGGCCAGGTCATCGCGCTGGATATCAACGA
TGGCAGCGAGAAGTGGCGCGCCCGTGTTCCGGGTGAAGTCATCGCCGCGCCGGCCGTTGC
CCAGGGCATGGTCTACGTGCGCAGCAACGACGGCCGCGTTACCGGCTTCGATGCCGGCAA
CGGCACCCAGAAGTGGTTCAACCCGAGCGAGCTGCCGGCGCTGACCGTGCGTGGCAACGC
GCCGGTGGTGACCGGCCCGGGCGTGCTGTTCATCGGCAAGGACGAGGGCGCGGTTGCGGC
CCTGGCCCAGCAGGACGGCCGCACGCTGTGGGAACAGAACCTCGGCAACGGCGAAGGCCG
CACCGAGCTGGAGCGCATGGCCGACGTCGACGGCGCGCCGGTGCTGGAGGGCAACACCCT
CTATGTGAGCAGCTTCAAGAACCAGACCATGGCCATCGAAGGCCCGACCGGTCGCCCGCT
GTGGGCGCGCGACCATGGCGGTGCCGGTGGTGTGGCGGTGTCGTCGGGCAACGTGTTCGT
CACCGACAACAAGGGCGGCGTGTTCGGCCTGGACAAGGCCAGCGGCGCGGCCATGTGGTC
GCAGACCGCGCTGGCCCGTCGTTCGCTGACCGGCCCGGCGCTGCACGGCGACTACGTGGT
GGTCGGCGACTACAAGGGATACGTGCACTGGTTGCAGGCGTCCGATGGTGCGATGGCGGC
ACGGGCAAAAAGTGGCGGCGACGCCCTGCTGGCCCAGCCGGTCGTCGCAGACGGGGTGCT
GCTGGTGCAGAACGTTGATGGCAAGCTGACCGCCTTCCGGTTGGCAAATTAAAAATTGGA
GTAATCGCGATGCTGCCTTTGGTCGCCCTGGTTGGACGGCCGAATGTCGGCAAGTCGACT
ATTTTCAATGCGCTTACCCGCACCCGTGACGCGCTGGTCCATGACCAGCCCGGCGTCACC
CGCGACCGCAACTACGGTGTCTGCCGGCTGGACGAGGACAATCATTTCCTCGTCGTCGAC
ACCGGCGGTATCGCGGAAGAGGAAGAGGGTCTGGCAGGGGCTACCACCCGCCAGGCCCGC
GCCGCTGCGGCGGAAGCCGACCTGATCCTGTTCGTGGTCGACGCCCGTGAGGGTACCTCG
GCGATGGACGACGAGATCCTGGCCTGGCTGCGCAAGCTGTCGCGCCCGACGCTGCTGCTG
ATCAACAAGATCGACGGCACCGACGAGGACACCGTGCGTTCGGAGTTCGCCCGTTACGGC
TTCGGCGAGATGCTGACCGTGTCGGCCGCGCATCGCCAGGGCTTGGACGACCTGCTGGAC
GAAGTGATCCAGCGCCTGCCGGAAGAAGGCAGCGGCGAAGAGCTGGACAACGATCCGAAC
CGCATCCGCATCGCCTTCGTCGGCCGCCCGAACGTGGGCAAGTCGACCCTGGTCAACCGC
ATCCTCGGCGAGGAGCGCATGATCGCCTCCGACGTGCCGGGCACCACCCGCGACTCGATC
GCGGTGGACCTGGAGCGTGATGGCCGCGAGTACCGCCTGATCGATACCGCCGGCCTGCGC
CGTCGGTCGCGCGTGGACGAGGTCGTCGAGAAGTTCTCGGTGGTCAAGACCATGCAGTCG
ATCGAGCAGTGCCAGGTGGCCGTGCTGATGCTCGACGCCACCGAAGGCGTGACCGACCAG
GACGCCACCGTGCTCGGTGCCGTGCTCGACGCCGGCCGCGCACTGGTGATCGCCATCAAC
AAGTGGGATGGCCTGACCGAGTACCAGCGTGAGCAGGCCGAAACCATGCTGTCGCTGAAG
CTGGGCTTCGTGCCGTGGGCCGAGTCGGTGCGCATCTCGGCCAAGCATGGTTCGGGCCTG
CGTGAGCTGTTCCGCGCGGTGCACCGCGCGCACGAATCGGCGAACAAGACCTTCACCACC
AGCGAAGTGAACAAGGCGCTGGAAGTGGCCTACGAGACCAACCCGCCGCCGACCATCCGC
GGCCACGTCTCCAAGCTGCGCTACGTGCACCCGGCCGGTTCCAACCCGCCGACCTTCATC
GTGCACGGCACCCGCCTGAAGGAGCTGCAGGAGTCGTACAAGCGTTACCTGGAGAACTTC
TTCCGCAAGCGCTTCAAGCTGATAGGCACGCCGGTGAGCTTCATCTTCCGCGAGGGTACC
AACCCGTACGAGGGCAAGAAGAACGTCCTCACCGAGCGGCAGGTCAAGGCCAAGCGGCGC
TTGATGAAGCACGTCAAGGGCAAGTGATTCACGAGAAGGCGGCCGCAGGGCCGCCTTTCT
TGTTTGTGGTAGTGCCGGCCGCTGGCCGGCAACCTCGCGTCGTCCGGTGCGTTCATGGCC
ATGCCGGCCAGCGGCCGGCACTACCCATGTTTGCAGGTATCGGTCAACGCGGCCTGCCGC
CACGTGCGCGATAATGCGGCCATGAGCATCCAAGAGATTTCCCCCGCGCAGGCACGCGAG
CGCCTGGCCCATGGCGCGGTGCTGATCGATGTGCGCGAGGCGCACGAACGGGCCGGCGGC
ATGGCCGAGGGCGCGCGCGGCGTGGCCAAGGGCGAGCTGCAGGCCGACCCGGCCGCGCAT
CTGCCGCGGCACGACCAGGAAATCCTGCTGATCTGCCAGAGTGGCAAGCGCTCGGCCGAT
GCCGCGCAGTTCCTGCTGGAGGCCGGCTACACCCACGTGGCTTCCGTGACGGGCGGCACC
GTGGCCTGGCGCGAGCAGTCGCTGCCGCTGGTGCAGCCGCTGGCCAGTGCTGCCGACCGT
GACTTCTTTGATCGCTATTCGCGCCACCTGCTGCTGCCGCAGGTGGGCGAGGCCGGCCAG
CGCCGGCTGCAGCAGTCGCGCGTGCTGGTGCTGGGCGCGGGTGGGCTGGGCGCACCGGCT
GGGTTCTACCTGGCCGCCGCCGGGGTAGGGCACCTGCGCTTCGCCGACCACGACCGCGTG
GAGCGCAGCAACCTGCACCGCCAGATCGTGCATACCGAAGCCAGCGTCGGCCAGTTCAAG
GTCGATTCGGCGCGCGAGCGGCTGCTGGCGTTGAACCCGTCGATCGACGTCGAGGCGGTG
CCTGAGCGGGTCACTTCCGAGAACGTGGATGCGCTGCTGGAGGGCGTGGACGTGGTGCTG
GATGGCTCGGACAACTTCCCGCTGCGCTACCTGCTCAACGACGCCTGCATCAAGCACGCC
ACGCCGCTGGTGTATGCCGCCATCGAGCGCTTTGACGGCCAGGTAAGCGTGTTTGACGCT
GGCCGCCAGCGTGGCGTGGCGCCGTGCTACCGCTGCCTGTTCCCCGAGCCGCCGCCGCCG
GAGTTCGCGCCGAACTGTTCCGAGGCGGGTGTGCTGGGCGTGCTGCCCGGCCTGGCCGGC
GTGCTGCAGGCGACCGAGGTGCTGAAGCTGCTGCTGGGTATCGGTGAGCCGCTGGTCGGC
CGCCTGCTGCGCTTCGATGCGCTGGGCATGTGCTTCCGTGAGACCGGCATCCGGCCGGAC
CCGCAGTGCCCGGTGTGCGCGCCGGGCGTGCCGTTCCCGGGATATATCGATTACGCCGCG
TTCTGCCGGGGTGGGTGAGGCTGGCCGGGGCGTCATCCGCGCATGGCGTGGATCTACTGT
AGAGCCGAGCCCATGCTCGGCTGCTTCTGGCCTCGGCACGAAGAGCAGCCGAGCGTGGGC
TCGGCTCTACAGGTTGTGGTTGTGCCAACCAAGGTTGGCACCCACCGACGCGGATGCATG
GTTTCGGGATGATGCTGGGGGTCACTCCCGGTATCGTTCCATCTCCAAGACAATCCGGCG
CAACATGCGTGCTATTGCCGTCATCGGCATTGCTCTATTGTTGAACGCGATTCTGGATCT
TGGGGAACACACCGCATGGCGGTAGAAGCAGCGACCAGCGAGCTGGTCAAGGTCGTCGCC
CTGTTGGGCGCGGCGGTGGTGATGGTGCCTTTGTTCCGTCGCGCCGGCCTGGGCTCGGTG
CTGGGCTACTTCGCCGCCGGCTTGGCGATCGGGCCGTTCGGGCTGGGCTGGTTCTCCGAC
CCGCAGGCCATCCTGCATACCGCCGAACTCGGCGTGGTGATGTTCCTGTTCGTGATCGGC
CTGGAGATGCGGCCCTCCCACCTGTGGAGCCTGCGCAAGGAGATCTTTGGGCTGGGCACG
CTGCAGATCGTCACCTGTGCGGTGGTGCTGACCAGCATCGCCAAGCTGTTCGGCCTGCCG
TGGCAGGTGGCCTTCATCGGCGCCACCGGCTTTGTGCTGACCTCCACCGCGGTGGTGATG
CAGTTGCTGGCCGAGCGTGGCGACATCGCACTGCCGTCGGGGCAGAAGATCGTTTCGATC
CTGCTGTTCGAAGACCTGCTGATCGTGCCGTTGCTGGCGCTGGTGGCCTGGATGGGCCCG
AGCGCGGGCAGTGCCGACGGCGAGGGCTCGCGCTGGCTGTCGGTAGCGATCGGCGTCGGC
GCCATCGTCGGCCTGGTGCTGGTCGGCCGTTTCCTGCTCAATCCGCTGTTCCGCGTGCTG
GCCGAATCGAAGGCGCGCGAGGTGATGACCGCCGCCGCGCTGCTGGTGGTGCTTGGCGCT
GCGCTGCTGATGCAGCTGTCCGGCCTGTCGATGGCGATGGGCGCGTTCCTGGCCGGCGTG
CTGCTGAGCGAGTCGACCTTCCGCCACCAGATCGAAGCGGATATCGAGCCGTTCCGCGGC
ATCCTGCTGGGCCTGTTCTTCCTCAGCGTGGGCATGGCGCTGGACCTGGGCGTGGTGGCT
GGCAACTGGCAGCTGATCCTCGGCCTGGTGCTGGCGTTGATGGTCGCCAAGGCGCTGTGC
ATCTACGTGGTGGCGCGCATCATGGGTAGCGACCACGCGCAGGCGCTGGACCGCGGCGTG
CTGATGGCGCAGGGCGGCGAGTTCGCCTTCGTGCTGTTCTCTGCCGCGGCATCGGCCGGT
GTGATCAACCTGGAGATCAATGCCAACTTCACCGCCGTGGTGGTGTTGTCGATGGCGCTG
ACCCCGCTGGTGGTGCTGGTCTACAAGCGCATCGCGCCGAAGCCGACGGTGAACATGGAC
GGCGTGGACGAGGCCGAGGGTCTGTCCGGCAGTGTGCTGCTGATCGGCTTCGGCCGCTTC
GGCCAGGTCGCCAGCCAGTCGCTGCTGGCGCGCGACGTGGACGTGACCATCATCGACAAC
GACGTGGAGATGATCCAGAGCGCCGCGCGCTTCGGTTTCAAGATCTACTACGGCGACGGT
ACGCGACTGGACGTGCTTCATGCCTCGGGCGCGGCCACCGCGCGTGCGATTGCGGTGTGC
GTGGACAAGGCCGAGGCCGCCGACCGCATCGTCGAACTGGTGTCGCACGAGTTCCCGCAG
GCCAAGCTGATGGTGCGCTCGTTCGACCGCGAACATTCGCTGCGGCTGATCCATGCCGGC
GTCGATTTCCAGATCCGCGAGACGTTTGAATCGGCGGTGTTGTTCGGCCAGGCCGCGCTG
GTGGAACTGGGTGCGGATGAAGACGACGCGGTGGAGATTGCCGAGCAGATCCGTCGCCGC
GATGCCGAGCGTTTCGAGCTGGAGATTGCCGGTGGTGGCTTGAATGCCGGCGCCAAGATG
GTGTTCGGCAATTCAGCCCAGGGCGTGCCGACGCCGACGCCGTTCACCGCGCCGAAGCGG
GCAAGCAAGACGTTGAACCCGCAGGACGTGCCGGAAGAGGAAGAATAACGTTTGCGGGTC
GGATCCCTTTCCAGCGGAAAGGGCTCTGACCCGCTACGTCGTGCTGGGGTCAGAGCCCTT
TGCCTGTGGCAAAGGGATCCGACCCCGTCAGGACCCCATCCTGCGGTGGGCGAGGGGGCC
TGAATCAGGGACAATAGCGTCCCCGCCGCCCCACGCCTGCTCCCGATGACCGATTCCGCC
CCCCAGCACCCTGCCCGCATCCTTGATGGCCGCCGCATCGCCGAGGACCTGCTCGACAGC
CTGAAGGTGCGCGTCGACGCCCGCGTGGCGGCCGGTGGCAGCCGCCCGGGCCTGGCCGTG
GTGCTGGTCGGTGGCGACCCGGCCTCGACCGTATACGTGCGCAACAAGCGCCGTGCCGCC
GAGAAGGTCGGCATCGAGGCACACGACTACGATCTGCCGGCCGGTACCACCGAGGCCGAG
CTGCTCGACCTGATCGACCAGCTCAACGCCGATCCGGAGATCAACGGCATCCTGATCCAG
CTGCCGCTGCCGGGAATCCCCGATGCGCGCCGGCTGATCCAGCGCATCGACCCGCGCAAG
GACGTGGACGGCTTCCACCCGGAAAACGTCGGCCACCTGGCCCTGCGCGAGTTCGGCCTG
CGCCCCTGCACCCCGCGCGGCATCACCACGCTGCTGGGCCACACCGACCAGCCGGTGCGC
GGCCGCAACGCCACCATCGTGGGCGTGAGCAACCATGTCGGCCGCCCGATGGGCCTGGAG
CTGCTGATCGCCGGCTGCACCGTGACCAGCTGCCACAAGTTCACCCCCAAGGACGTGCTG
GAACAGGCCGTGCGCAACGCCGACATCCTGGTGGTGGCGGTGGGCCGCCCGGGCATCGTG
CCGGGCGAGTGGGTGAAGCCGGGCGCGGTGGTGATCGACGTCGGCATCAACCGGTTGGAC
GACGGCCGCCTGGTGGGCGACGTCGGGTTTGAGGCGGCTGCCCAGCGGGCGAGCTGGATC
ACCCCGGTGCCGGGTGGCGTGGGCCCGATGACCGTGGCCACGTTGATGCAGAACACCCTG
GAAGCGGCGGAAGCGCTGAGCTGACCTTTTGGGGGGGGCAACCGTTGGCCTGCTCCTGGT
AGGTGCCAACCTTGGTTGGCACACATCCATCGGGGCCATCGGCCCATCTGGGGTGCCGGT
GCCGGACGGATCGTGCCAACCAAGGTTGGCACCTACCAAAGGCGGTTCCGTGGGGGTTCC
CAGGCGGCGCGTGGCCCCGGTCCGTCGCCCTGAACCAATCGCCGCCGGCGCGACACTGCG
TCGCATCTACCCCCTGCCACGCGGCGCGAAAAAGGGGTAAAATGTCGCGCTTCCCCACAT
CTCGGGTATGCCGATGCTGCGCATCCAGGCTGAAGCACTCACTTACGACGACGTCTCGCT
CGTCCCCGCCCACTCGACCATCCTGCCCAAGGACGTCAACCTCGAAACGCGGTTGACCCG
AGACCTGAAGCTGAAGCTTCCGATCCTGTCCGCCGCGATGGACACCGTCACCGAAGCCCG
CCTGGCCATCGCCATGGCCCAGCTCGGCGGCATGGGCATCATCCACAAGAATCTCAGCCT
GGAACAGCAGGCCGCGGAAGTGGCCAAGGTCAAGAAGTTCGAGGCCGGTGTCATCCGCGA
CCCGATCACCGTCGGTCCGGAAACCACCATCCGCGACGTGCTGGCCCTGACCCAGGCGCA
CAACATCTCCGGCGTGCCGGTGGTGGGCAGCGACGGCCAGCTGGCCGGCATCGTGACCCA
CCGCGACATGCGCTTCGAGACCGAGCTGGACGACCCGGTCCGCCACATCATGACCAAGAA
GGATCGCCTGATCACGGTCAAGGAAGGCGCCGCGTCTGACGAAGTGCTGCAGCTGCTGCA
CCGCAACCGCATCGAGAAGGTGCTGGTGGTCAACGATTCGTTCGAACTGCGTGGCCTGAT
CACCGTCAAGGACATCCAGAAGAACACCGACTTCCCGAACGCTGCCAAGGACCTGTCGAC
CCGCCTGCTGGTCGGCGCTGCCGTCGGCGTGGGTGGCGATACCGATCGCCGCGTGGAAGC
GCTGGTCGCCGCCGGCGTGGACGTGATCGTGGTCGATACCGCGCACGGCCACTCGCAGGG
CGTGCTGGACCGCGTCAGCTGGGTCAAGAAGAACTTCCCGAACGTGCAGGTCATCGGTGG
CAACATCTGCACCGGCGAAGCCGCACTGGCGCTGCTGGACAGCGGCGCGGACGCAGTGAA
GGTCGGCATCGGCCCGGGCTCGATCTGCACCACCCGCGTCGTCGCCGGCGTCGGCGTGCC
GCAGGTCACCGCGATCGATCTGGTGGCCGAAGCGCTACAGGACCGCATCCCGCTGATCGC
CGACGGTGGCATCCGCTACTCGGGCGACATCGGCAAGGCGCTGGCCGCCGGTGCCTCGAC
CATCATGGTCGGCGGCCTGCTGGCCGGTACCGAGGAATCGCCGGGCGAGACCGAGCTGTA
CCAGGGCCGTTCGTACAAGAGCTACCGCGGCATGGGTTCGCTGGCTGCCATGGAGAAGGG
GTCGAAGGACCGCTACTTCCAGGACGCCGCCACCGCCGACAAGCTGGTGCCGGAAGGCAT
CGAAGGCCGCGTGCCGTACCGCGGCCCGGTGGGCGGCATCATCCACCAGCTGATGGGCGG
CCTGCGCGCCACCATGGGCTACGTGGGCTGCGCCACCATCGAAGACATGCGCAGCAAGCC
CAAGTTCGTGAAGATCAGCGGCGCCGGCCAGCGTGAGAGCCACGTCCACGACGTGACCAT
CACCAAAGAGCCGCCGAACTACCGCGCCTGATGCGCTTGCGAACTGCTCTTGCGATTACG
GGCAGCCTGCTGATGGCAGGCTGTTCGTTGTCCGAACCGCCGCCGCGCTCCGGGTCTCCG
GGCGCGGCGGTTTCGCAATTGCAGGACGTGCAGGCCTGCCAGAACGCGTTCTCGCTGCCG
AAGGGCTGGCAGGTGCAGGCCGCTGGCGAACAGCGCTGGCTGCTGAAGGGCACCGGCGAG
CGCCCGCTGCAGGTCACCTTGCAGTGCATTACCGAGCTGCTGCACGGGCCGGATGATCCG
GTGCTGACGCCGGTACTGGGCGCGCTGGAGCCCGCACGGATGAGCGTGCGCTGGGCGTCC
TGGGGCGCTGCGGGTTCGGGCGTCTCGATGGCGGCGCTGCAACGGCGCATCGTGCCCGGC
ACCGAAGTGCAGGAGATCGCCGAACTGCCGCGCGCTGACCGCGCCAGCCCCAACGCGCCG
CACGGCCTGCTGATGCTGCGCTGGGACGAGGAAGATCCCTCACATATTCAACAACGCGAG
GCGTTCATCGCCACGCTGACGCAGAGCCTTGAAGCGCCGGGCGCTGCGAAAAACACCACT
GGAACGGCACCATGACCAACATCCATAACGACAAGATCCTCATCCTCGATTTCGGCGCGC
AGTACACGCAGCTGATCGCCCGCCGCATCCGCGAGCTGGGCGTCTACTGCGAAATCTGGG
CATGGGACCACAACCCGGCCGAGATCGCCGCGTTTGGCGCCAAGGGCATCATCCTGTCCG
GTGGCCCGGAATCGACCACGCTGCCGGGTGCCCCGGCCGCGCCGCAGGAAGTGTTCGACA
GCGGCCTGCCGATCTTCGGCATCTGCTACGGCATGCAGACCCTGGCCGCCCAGCTGGGCG
GTGCCACCGAAGCGGCTGACCAGCGCGAGTTCGGCCACGCCGAAGTGAACGTGATCAACC
CCGATGCGCTGTTCAAGGGCCTGAGCGACCACGGCGGCGAGCCGAAGCTGAATGTCTGGA
TGAGCCACGGCGACCACGTCTCCGTTGCACCGCCGGGCTTCACCATCACCGCCACCACCG
ACCGCATTCCGGTGGCCGCCATGGCCAACGAAGAAAAGCGCTGGTACGGCGTGCAGTTCC
ACCCGGAAGTGACCCACACCCTGCAGGGCCAGGCGCTGCTGCGCCGCTTCGTGGTGGACG
TGTGCGGCTGCCAGACCCTGTGGACCGCCGCCAACATCATCGACGACCAGATCGCCCGCG
TGCGCGAACAGGTGGGCGATGACGAAGTGATCCTGGGCCTGTCCGGTGGCGTCGATTCGT
CCGTAGTGGCCGCGCTGCTGCACAAGGCCATCGGCGAGAAGCTGACCTGCGTGTTCGTGG
ATACCGGCCTGCTGCGTTGGCAGGAAGGCGACCAGGTGATGGCGATGTTCGCCGAGCACA
TGGGCGTAAAGGTCGTTCGCGTGAACGCCGCAGACCGTTACTTTGCTGCGCTGGAAGGCG
TGAGCGACCCGGAAGCCAAGCGCAAGATCATCGGCAACCTGTTCGTCGAGATCTTCGACG
AAGAATCGAACAAGCTGAAGAACGCCAAGTGGCTGGCGCAGGGCACCATCTACCCGGACG
TGATCGAGTCGGCCGGCAGCAAGACCGGCAAGGCGCATGTGATCAAGAGCCACCACAACG
TGGGCGGCCTGCCGGAGCACATGAAGCTGGGCCTGGTGGAGCCGCTGCGCGAGCTGTTCA
AGGACGAAGTGCGCCGCCTGGGTGTTGAGCTGGGCCTGCCGCGCACCATGGTCTACCGCC
ATCCGTTCCCGGGCCCGGGCCTGGGCGTGCGTATCCTGGGCGAAGTGAAGCGCGAATACG
CCGAGCTGCTGGCCAAGGCCGATGCCATCTTCATTGATGAGCTGCGCAAGGCGGACCTGT
ACGACAAGACCAGTCAGGCGTTTGCCGTGTTCCTGCCGGTGAAGTCGGTGGGCGTGGTGG
GTGACGCGCGGGCTTATGAGTGGGTGATTGCGCTGCGGGCCGTGGAGACGATTGACTTCA
TGACGGCGCACTGGGCGCATCTGCCGTATGAGTTCCTGGGGACGGTGAGCAACCGGATCA
TCAATGAGTTGCGGGGGGTGTCGCGGGTGGTTTATGACATCTCGGGGAAGCCGCCGGCTA
CAATTGAGTGGGAATGAGGCTGGGCGGACTTTGACCCGCAAAAACGGGTATGAGCAGACC
GAAAAGCCCGCGCAATTGCGGGCTTTTCTCATCCTGAGGCGGTTGCACCGGGTACGCTTC
GCGTCATCAGGCGCTCTGCATCTATGGCAAGGTAGTCGGTACATTTTGAGCTCGATTCCA
TGGTCCGACAAGTAGACGTCGTAAAAGGCATGCACCTCAAGGTCGCTTCTAAAGCCACTG
TGGGCCGCAAGTCCCTGGTCAATGCCGCAACTGAGGCAATGGCGGCGGGGGCGGATAGCA
AGGCACGAGGCGCTGTTTTCACGCGCCCTGAGGTTGTTGATTTTATTCTGGATCTTTCTG
GTTATAGGGAAGATCAACCCCTTTACGAGAAACGGATTCTTGAGCCGTCTTTCGGTCGAG
GGCAATTCTTGTTTCCGATCATTAATCGATTGCTGGACTCATGGATGTCTGCTCGTCCGG
AAGGTTCCCCATTGAACGAACTGGGCAATGCGATTCGGGCGATAGAGCTGCATCATGACA
CCTTTCGAGATACTAGAATTGGTGTAATCGCGCTGCTCGTGCATCGAGGAATCTCCGTCC
AAGAGGCGGAGGTTCTGGCTGGGCGCTGGCTGTCCCAAGGGGACTTCCTGCTGGTTTCGA
TTGAGGGAGAGTTCGATTTTATAGTAGGCAATCCTCCCTATGTTCGTCAGGAGATGATTC
CGGGGCCGTTACTTGCTGAGTACCGTGATCGCTACGTTACGCTCTATGACCGGGCCGATC
TCTACGTCCCCTTCATCGAGCGATCCCTTTCGATGCTGGCGAATGCCGGAAGCTTGGGCT
TCATCTGTTCGGATCGTTGGACGAAAAACCGCTATGGCGCACCATTGCGGAGCCTCGTAG
CCGAGCAATTTCACCTCAAAGTCTATGTTGATATGGTCGATACTTCGGCCTTTCATTCTG
ATGTGGTCGCCTATCCGGCAATTACTATCGTCAGTCGTGCAAAGCCAGGTCCGACGAGGA
TCTCTCATCGGCCGGAAATCGACCGAGTAGCTTTGACTTCACTTGCGAGTTTGCTCTTGG
CCCCCCTCCTGCCGAAAGGCAGTAGCGAGGTGCGCGAGCTGACGGGCGTCACTAACGGTA
CCGAGCCGTGGTTGCTGGGGTCATCCGATCAAATGGCGCTTATCCGGCGCCTGGAGGAGT
CTTTCCCGTCGCTGGAGGAGGCAGGGTGCAGGGTTGGAATCGGGGTGGCCACTGGTGCAG
ACAAGGCCTTCATTGGCGATTTCGCCGCTCTTGATGTCGAGCCAAGTCGAAAACTGCGGC
TTGTAACGACTAAAGATATATTGAGTGGCGAGGTGGTCTGGCGGGGTCAAGCTGTTGTAA
ATCCCTTTGCTGAATCGGGTGAGTTGGTAAGTCTTGAAAAATTCCCGCGATTGCGTCGGT
ACTTAGAGACGCGTCGAGGTGTGATTGTTGCTCGCCACTGTGCACAAAAAAATCCAGAAA
AATGGTATCGAACGATTGATCGCATCACGCCTTCGCTTGCGGCAAGGCCGAAGTTGTTGA
TTCCAGATATTAAGGGTGAAGCACATGTGGTGTTCGAAGATGGGAAGTTCTATCCACATC
ATAATCTCTATCATGTGACTTCGGATGACTGGGAACTTCGGGCATTGCAAGCTGTGTTGC
TATCTGCCGTTTCCCGTATATTTGTGGCAACTTATTCGACAAAGATGCGGGGCGGATTTC
TTCGCTTTCAGGCCCAGTATCTTCGCCGAATCCGCATCCCGCGTTGGGTGGATGTGCCAA
TGTCCTTGCGCCTTGCGTTGGCTGATGCGGCGATCAAGCGCGATGTGCAAGCGTGCAATC
GCGCAACGTTCGAGCTCTATGGGCTGAGTTGTGAAGAAAAATCTGCCCTCGGTGAAAATG
GAGAATAAATGGCACTCGATCTAGTCAATTACGAAGATAAAGCCCGTGAGGCTGTAAAAG
CCTTTTGGGGTAGCCGTGAAGTAGCAAGGCAGAAGCAACTTGAAGCGGGTAAAGCTGATC
AGGGTGAGCGTGCAGGAGTTACTGCTGGAAAGAATATGGATGGATTTCTATCCCTGCTGA
TAGAAATTGTTAAAGCTAATGGACTGGGTCACGCTGAAGTTCACTTGGGGCGGGCGATGT
TGGCTCTGCCTGGATATTTTAGGCCGACCAAGCTGTGGGATATTCTCGTTACATACAAAG
GGCAGTTGATCGCTGCTGTCGAGCTAAAAAGTCAGGTGGGTCCTTCGTTCGGAAATAACT
TCAACAATCGAACGGAGGAGGCTATTGGGACGGCCCATGATCTATGGACAGCTTATCGAG
AGGAGGCTTTTGGTAAACAGCCGCGTCCCTTCGTCGGTTGGATGATGATGGTTGAAGATG
CAGTGCAGTCCCGTAATCCTGTGCGTGATTCGTCACCCCACTTCCCAGTGTTTGAGGAGT
TTAAGGGTGCGTCCTATCTGCAGCGTTACGACTTGCTCTGTCAGCGGCTTGTTCAAGAGC
AGCTTTACACCACTGCCGCGGTCATTGCGTCAGAGCGTTGTGCTGTTAACACGGGTGATT
TCAGGGAGCTTTCCTCAATGACTAGCTTGAGGGCATTTGTATCTGCTTTTGCAGGTCACA
TCGCTGCAGAGGCCGCTAGATTGGGTTGACGGCAATGGGCTGCTGACGTTCTATGTATCA
GTTCGCCGATTCGTGTAGCTCCATTGCCCTCTCGCTCGAATTGGTCAGACGGGAAGGCCT
AATCGCCTGGAGCTTTGTTGCAGGATTGTCGTTATACGGATCGTCTTTTGAATGTTCGGG
GGGGTAATGGTCGGCAAGATTGATGCGTTTGGAATTCATCCTTGAGATAGAGGGGTTGAG
TGATTCGGCATGAAACATAGCATCGCAAACTGGAGTGACATTGCTGCGCTCTATCGGGGC
GGGACAGTCCTGATGGGGAATGGGGCGAGCATTGCAGTGTCGAATCATTTTTCATATGGT
TCATTGCTTGATCATGCAAAGAACAATGGTCTTCTAACTGAGGACGTGCGCGGAATTTTT
GAGTTCTTCTGCACAGAAGATTTTGAGTTGGTTTTGCGACTTGTTTGGCAAGCCACCAAT
GTCAACAAATCACTGAAAATCCCTGATGATCGGACACTAAGTGCATATCGCCATGTCCGA
GAATGCCTGATCGAAGCTGTTCGGGCAATTCATCCCGAGTACGGAGAGGTTCAGTCTCGA
CTTCCTCTCATGTATCAATTTCTCAAGTCATTTGGAACGGTTCTGTCGCTCAATTATGAT
CTGCTGGTCTATTGGACGGTGACGTATGGGCTCAATGTTGAAGATCGCCATCGCTTCAAG
GATTGCTTCCTTCGGGATCGAAGATTTGATGATAACTGGCAGCGATACCGGGAGCTTTAT
AACGAAGCGGCCAATACCTTGGTGTTCTATCCCCACGGAAGTCTAGCTCTATGTAGAGAT
GCGTTAGAGGAGGAGCTTAAGATTCATGCAGGCGGCGATGGGCTTCTTGAGGCTATCCTG
GCCGAATGGCGAAGTGAGCGTGTTGTGCCACTTTTCGTCAGCGAAGGAACGAAGGCGCAG
AAGATTTCCTCAATCCAGAATAGCTACTATCTATCGACGGTGTACAGGGAAGTGCTGGCC
TCGACAAAAGGGCCTTTGACGATTTTCGGTTGGGGAATCGGAGAGCATGATCGCCATTTG
CTCCAGCGCATGCGCAGTGGTGCTATTCAGCGGGTTGCCGTGTCTGTGTTTCGAAATGAC
CAGGCCTACTGCAACTATGCCTATCAGGTTATACGAGAGGATATAGGGGAGGTTCAAATA
GAGTTTTTTGACTGCGAAAGTCCTGGTTGTTGGGTTCAACCTGAGTCGGGGAAATAGCTA
ATTGTTCGAATGCCCTACGATCACTCTGGAAAGGCATTTTTGGCAATCGTGGACGTAAAT
TGCACGGTGGTTCAAGGGGCAATCCCCACCATTGGCAAATCCACGATCATGCGAACTAGA
TCACCATCTACCTGGCAACTTATTGTTCCATCGTGAGCTTCGACCACTTCTCTAGCGAGA
TGTAGCCCGAAGCCCCCTCCCTCGATGCCGTTCGCAAAGCGGACTCCTTTGTCGAAGCAT
GTTCGTGGATCCAATGCGTGGATGCTCCTGTTCTCAACTATTAGCTGCGCTCTGCTGCCC
TTTTCAACGATCGTCATGGTTACGCCGCCGCGAGCCTCGCTGTACTTCAGCGCATTCTCA
AGAAGCACTGCTGGAACCAATGGGAACGATTTCTGACTGCCTTTGATAATTGCGCGAGAG
CCAAGGACGCTTATGGACAAGTTTCGAGACGCTGCCTTCTCTTGGTAAACACGCTTCATC
TTAAATGCAAGGTCGAAAAGACTAACTGTGCCGTCCAGAGGCAGCGTTCTCATTCCCTCG
ATGTTAGAGAGTGCCTCTAGAATGTCAAAGTTGTTCCTCATTAGTTCGGCTGCACTCTTG
ATACTTAGCAATCGGCGCTCATCCAAGCCGTCTTCGATTGCGCGTTCTGAATGCTGAATA
ATACTGCCGTTGAGTTTTCTTAGTTCATGGAACGCTTGAGGTAATACTTTGGCAGCTTCG
ACGATGGCGGCGGCTCTCGCTGCATCGATTTCAACGGCCACAAGGACTGTTGCATCAATG
CTACTTCTGGAAATTCGGTTGCGCGGGAACTGCTTAGCGATTGCAGTTTCTTTGGTGGTC
TGAAATCGCGGGTGAGCGATTACGCCTGATACAAACCACGTCTTCCCTGAGTAAGGGAAA
CTGCGTGTAGTGAAGCCAAACGGGCATTGGCTATAGCCATGAGGAGCGTGCGATTGGTAG
TGCTTCTCGCATCTCGAATCTGAGCGAATGGACCTTCTGCATAGATTCGGACTGCTAATC
TCTGTGCCGTCATGAATCTCCAGACTATCGCCATCTGTCAACGGGAGTAGCGAGGGAGGT
CGGGTCATAAGAAGAGCCTCGTAATCATTGCTTCGACAGTCTTTTCCGCGGCAACCCCGG
CGGCTCGAACGACGTATTCCTTGAACTTTCCCTTATTCTTGGAATCCAGCGCTTTGGTCA
ACGCAGATTGCATCTGGGCTCGGGCCTCCGGATCAGACACAGAGAGCTTGGTCAAGAGAG
CTTCAAATATGTGCTCCTTGCCAAATGATTTTCGAATTTGGTCTTCAATTAACGCCATGG
AATCGCCTAGGCCCATGTCCTTGGGTAGCACGATATGGCTCAGTCGAAAGAACTCGGACT
CGACTGCATTTAGGCTTCTGGATGTATAGGCGATCAGTCGCGTACCTGGTGAGACCCTTC
TTATGTGCTTCAGCAGGTCCAAGCCTTGCGCAGGCCCCAAAGTTTGCCCGACCCCGTAAT
AGTCCACAATTGCGACGTCGTAGAGCTGTGCTTCGTACTTACGTAGGTCATCCCCTCTCG
AATCGTGGTCTACGAAGAACTGCGAATTACGCAGATGCTCCAGCAAAATAGGTGTCTCGT
CGTCAATGAGGGCGATCCTACCGCGCCGAATAAGCTCCTCGCGAGATAACGGGCCATCGA
AATCGCTCAGAGTCTTTCTTTTGCCCCATCCAAACATCCTCGTTCTTCCTTGTTGATGTA
AAGATTTTGTGAGCACACATCATCACATTTTAAAGCTGTTGGCAAGGGATGTGTGTAGTG
TCTCTCTGTCCGTCGCATTGCTGGGCACAGGTTGGGGGCTTGGAAGCACTCGCAGAGCGT
GGCCGATAGAATCTTATCCAGAGGCAGTCTTGAAGAATTCGGGTTCTGCGGATTGAATTA
TGGGAAGCCGCATGCTTGCTTTACTCTCTACTGCAATTCAGAGAGTTCGCTTGAATCTCT
TCTCTCGCCGGGACTGAACTTTGGGTTGAGGTGGGACTAAGTGAATGTCAGTCAGGCCTA
ACCTCCCGGCAAGCCCACTCAGCCAACCCCCGGCAGGCCAGAAACAACCCATCAACGGTC
CCCTCATCTAGGTGCCTCTCCGGCTCCGCTGCCACCCGGCAGCGGTCTGCCGCGTGCAGT
AGCTCCAGCACCGTCAGCGCCCCCACCAACGCGCGCTCGGTCCTCGCCAAGCTCACGCGG
CGGCCGGGTGACACGTCGGTTTCTGGCCAGGGGTGCCCATCAGCACCCTCGCAGCCGCGC
ATGCGTTTGAGGATGCCGAGCAGGGAGTTCAGATCGGGCAGGGGAGTGTCGTCGTTGATG
GGTTCAACAACGGTGTACGAGGAGAAGGTGTCGGATTCGTTCATGGCGTCGGCTTCCGTG
GCTGTGCTTAACAGCGCCACCGCGAAGAGGTGGCGGACGATGCGTGGCTGCAAACCGGAA
GAAGCAATGTCATAAACCGGTGGGCCCGAAAGCCCCCACGCACCGCCCGCCAGAAAGGCC
GACGGATTGCCCGCCGGCACCGGTTAAGGACGGTGCCGACGGGCAAGCGCAAACTACAGA
CATCGCTTTCTTCGGGTTTGCAGACCCGAGCCATCCGTTTTCGGTGGCGCGCCATGGTGT
TAACGCCGTAGCTTCGAATGCCAATAGAAATTCGTGAAGGAATCGCGGAATCCGAGAGCG
AAGAACTATTGTTGCACGCACCATTCGTGCAGCGCGCGACACCGCCGGACGCATTCGCGC
AGCTGTTCTGCTGATAGCGAATCAACGTGGCGCAATCGCCCACGCCACATGGGAATAGCG
CGACAGCCTGCTTTGCAACAGTTCTTAATCCGGCTCTCCAAGTAACGGCGTCGAATCAGC
CACATACCCCGAAAATCGGTTCAAAGCCGACACCGCCAGCGAACCTCGCGACTTCAACCA
GCGCCATCCTCAGCCGCGCTCGCATTCCCCACCAGCAACTCAATCATCGCCCTTGCCGCC
GCCGACTGCCGCCGATGCGGCGCATAAATCACCGAGAACGGTCTCGATCGCCCCCGCAGC
TGCGGCAGCACTTCCACCAATTGCCCGCGCTGCAGCCGCTCGCGCACAATGAATTCATAG
CTCTGGCAGATGCCGATGCCCTGTTCGGCCAGCGACACCACGCCCAGCACATCGTCGGAG
GTCTCGATGGATGAACGCGGCAGCCACTCCACGTCGCGCCCATCGTCGCGGAAGATCCAA
GGCGCCAGCCGCCCGGTGCGCGGCATCACAAACGGCAGGCACAGGTGCTGCTGCAGGTCG
TCCAGCGTCTGCGGCGTCCCCCGGCGTTGCAGGTACTCCGGCGAAGCCACCAGCACCAAA
GGCGCATCTTCCAACTTGCGCCCCACCAGCCCGCTGTCCGGCAGCTGGCCCAGGCGGATG
GCCAGGTCGAAGCCTTCGGCCACCAGGTCCACGTTGCGGTTGGTGATGTTCAGTTCCACC
TGCACCTGCGGGTACTGCAGCGCAAAGCGCGCCAGCACGGGTGGCAGCCGGTAGTGGCCA
TAGGTGGTGGGCACGCTCAGGCGCACGCGGCCGGCCAGCGCACCGTCCTGGGCCAGTACG
TCGCGCTCGGCGTCGTCCAGCAGGCCGAAGGCGGTGCGCACCTGTTCCAGATAGAGCCGC
CCGGCGTCGGTCAGGCCCACGCGGCGGGTGGTTCGCTGCAGCAGCTGCCGGCCCAGCCGT
GCTTCCAGGCGGGTGACCGCGCGGCTCAGCACCGAGGGTGTGGTGGACAGCGCCACGGCG
CCGGCGGTGAACGAGCCGTGCTCGACCACCGCCAGGAACACCTCTACATCGCCCAGATAG
TCGAACTTGCGGCTCATTTGGCTCTCCGGAGAACAGATGTTTTGCAGTGGGGCCAATTTA
TCGCCGCTGGGGCGATGAATAAAGTGGCGGCCATTCCCCGATAGGAGTCCCCATGAACCT
GATGACCCGGCTGGCCGCAGCGCTGGCCCTGACCCTGGCCGCCAGCGGCGCGCATGCTGC
CAACGTGCTGGTGGTGCTGTCCGACGAAAACCACCTGGACCTGAAGGACGGCAAGGTGCT
GTCCACCGGCTTCTATCTCAACGAGCTGATGCAGCCGGTAAAGCTGCTGCTGGACGCGGG
CCACGAGGTGACCTTCGCCACGCCGCAGGGGCGGGCGCCGACGGTGGATGCGTCCTCGGT
GACGCCGGCGTACTTCGGCAACGATGCCGCGCAGCTGAGACTACACAAGGACCTGCTGGA
GAAGCTGGCGCTGACCTCGCCGACGGCCTCGCCGGTGGTCAGCCTGGCGCGCATTGAGCA
GCAAGGCTACGCGCGTTTCGATGCGGTCTATATTCCCGGTGGCCACGCGCCGATGCAGGA
CCTGCTGAAGAGCCCGGCGCTGGGCCGGCTGCTGGCCGACTTCCACCAGCGCAACAAGAC
CACCGCGCTGGTCTGCCACGGGCCGATCGCGCTGCTGTCCACGCTGCCGGATGCGGCGGG
TTTCGTGGCAAAGCTGGAAACGGGTGCGATGCCGGCCACGCCGAAGTGGATCTACAGCGG
CTACGAGATGACGGTGATCAGCAACCAGGAGGAAGAGCAGGCCAAGCCGCTGCTGGGCGG
CGGTGAGATGAAGTTCTACCCGCAGACCGCGCTGCAGCGGGCGGGGGCGACGTTCAGCAG
CAATGCCACGCCGTGGACGGGCCATGTGGTGGTGGACCGCGAGCTGATTACCGGGCAGAA
CCCGGCTTCTGCGCTGGAGGTGGGGCAGCGGTTGGTGGAGCGGTTGAAGTAAGGCGGGGC
TGCACAGCAGGTTGCCAGCCTTGGGGCCGAGGGGCCAGCGCCTCGGCCTGTCTATGGAAG
TGCCACCGTGGTCGGCAGAGAGGGCATCAGCCCTTCGCGAGCGCTGCTCCTGACAGATCT
TCAATCTGGGAAAGGGCGTGACGCGTCGCGGTCCAATCGCCGGCGTGCCTGATCGCCACG
CCTCCGGCCGCTGTCCAGGCATCACAGTTCGCTTCGAAATCGTCGATCAGAACATCGCCC
GGCTGGTGCATGAAAAGAGGCTTGTGCCTGCCGCCGAGTACCGGCAACACCAGGCAGGTT
GCTGACAGGTGTTCGCGGACCCACTGTCGCTTCTGCATCGCGGCGAGCGGATAGTTCGAT
TTCGGGCAGGCAGTGAGAATCACCGGGTTCAAGTGGTGGATGCTGTGGAAGAACTCCACT
GCACCGTGCATCGGCGGTAGGTCGCGGAAGAACGACGGGTGGTTGTTGATGTGCCCCCAC
ATTTCATCGTCGGCAAGCAAGCGATGGTCCAGGCCAAACAGGGCGGGAAATGCCGCGTCG
AAGTCGGCCATTACGCCATCAAGATCTACGTAGATGGTGCGTCTGGATGCACTCGATCCA
CCGGTGTGCCAGTTCGCGAGCGGGTCCATCATCGGTATTGACTTCACATCATCAGCGTTC
ATTTGCGCGTTCTCCTTTCAAGAGTGGGCTTTCTTCTTCATCGGTTCCCCAGTAGCGGGA
CAAAGTGCTTGGCGATTGCGACAGACATGGCAGCAATCGCGATGCCGCTGGCGTCGGTCA
AGGGCGAAAGAGTGATGGCCTGCAACCCCACCAATGCGGAACGCCAGAGTGCCTCTTGAG
TCCATCAGGCGCTGCTGCAGCGGGACGGTGCACCGCGCCGTAACAACACAATATGGGCGC
CACCAACCAGAATTGAAACTGAGATGGGCATCGCCTCACGGCGACGCCGCCCGGCAGATG
CCGTAATCGGCACGCTTGAAACGCGGTATATATCGCCGCGATTCTTCAGAGGCATGCCGA
GTGGCTGCTCCGGCCGTTGCCCAAGACGCATGGCCCCAGCCACTGGCTCATTTCGCAAAC
CAAGGAGCAATCTGGCGCGCTGGTGATTGGATAATCCCAACGCGCTACGGAAAGGCCGAA
CGGAGATATGCCTGTGGCGCTCGTTCCAGACTGATCCAGGAACGTCACTGAACATGGATG
TTCAGGCGCACTCAATATATCACGCCGACCAGCGCCAGCGGCTTGAACGCGCTCGATCTC
CAGCAGTTTGATTGGGCAGGGCAAGGCCGGCATGGCACCATGATGGGCTGGCCTCGTCCT
TCCGGCCGGGGCCGTTTTCCCAGGGAAGCCCACCAACACGACATGCGAACGTCCTTCTTC
ATTCTCTCCGCCCTGTGCCTTGGCCTGCTGCCTGGCTGTGCCAGTGGCCCGGAGGAGCAC
GCCTCAAGCCGCGAGATCACCAGTGCGTTCGTGGCCGACGACGGCCAGCTGTACCTGCTG
CCGCGCTATGACGAGCCGATGCGCTTCAATGCCGCGCCGTTCCGCGAGTACCGGGCGCTG
ATGGACAGCCCGCTGCGCGAGGCTGTGGCCTGCGCGCAGATGTACTTCCATGAGGATTGG
CGCGACCCGGCCAACAAGGCCAAGGTGCACGGCAGCTATGCGCTGCTGCTGCGGCCGGAG
CAGGTGACGGCGGAGCAGGCCGCGCAGTTCAAGCTGGAGCGGATTGAGGTCCCCTCGCGT
GAGGCCAAGGCCGTGGAGGAGCGTGCGCGCTACTACCTGCCGATGGACCGGACCCGTTAC
GCGCTGGCGTTTGACCGGGCCTGCAATCTTTCCAAGAAGGGCGGCAGCTATTACAGCGCG
CTGTTCGAGGGCGACGGCGAGCGGGTGAAGCTGCCGGATGCTGCGGCGCTGGCGGAGAAG
GGGAAGCTGGCACAGCCGATCAATGCGCGGGCGCAGCGGATCCTGCCGGAGAGGGAGGAC
AAGCCGGGTATGGGTTCGGCGGCGGGCAAGGTGCTCGGCGCGGCGCTGATCCCTGTGGCA
GTGCCGGTGTTTGTGCTGAGCCTGCCGTTCCTGGGGCCGGATCATTGGAAGTGAAAAGGC
GTTGGGGGAGAGTCATCCACGCATGGCGTGGATTGGGCATCGCCTGAAAGTTCATCCTGG
AGATCTGTGTGCCAAGCACGCTGGAAACTGTTTTGAAGACTGCAGGCTTCATTGTCGTTG
CGGCGCTTCCGCTGGTGATCCTCTGGTTCACCCTTCGGCGAATGGCAGCAACCGCTCGCT
CGTCCGTGAAATCGGGGCTACGTTTGCATGCCCCGCGCCGGATTTCCGGCACGTCCATGA
CCTTGGTGATGGTGGATGGCAAAGAGGATCGGGAGCACTACTTCTTTGATGCGCAGTCCT
TTTACCTGCGACGTGGGCCGGTGCCCACCGCCGTTCCGCTTTCGCAGATCACCTCAGTCA
CACGAACGTCCGACAAGATCTACGGGCGCTATGTCTGGCAGGTGTGCTTCAGCAAAGCAT
CGGGCAGAAAGTGCGTGACGTTCACCAACAACCTGACGCTGTTCAACCGGGATTTCCTGC
TGTTCCTGGAGGCGGTGCGGAAGGCCAATCCGCTGGCGACCGTTGATCGGGTGGGCATCC
TCTTCTAGAGCGTGTTTGAAGTTCGGTATGAACAGTGTCACTGCAATGGCATCACAGCGC
GCAGCCCCTGTGTAACCGATGTAATCGATGAGAAATGGGCGTTTGTTGCGCGGTATCTGA
TACCGAAGCATTCTCATGCGTGGCAGTGCAAGCATGATCTGCGATGAACACGCAAAGCCC
GTAACATGGAACGAGGTCCGCTCGTTCCTGCGCGCGACGCAAAGCGTGGGCCTTGGTACC
TGTGACGAAGACGCATTTGAGATAATTGTCGAGACGACTTACGTTTACGGCATGCGGTCA
ATCTCTGCGGAGTAGTTCATGATGATGTGCCGATCCACGCTGGACGTCTCCCTGATTCAT
GCCTATGCGCTTCCTCTCGGCATATGCGTGGCAGCAGCCGTGGTTCTGATCGCAGTATGG
CTGGCACCCCGCTCTGGCGGGGTGCCAGCCAGGAATATTGCGCTCGGCTCGGCGCTGGCC
GTTGTTGTCGTAGTTGCCTTTGGCCTCGTATATCAAGCGCGGACAGCGTACATCGCCATT
ACAGATGGCCAGCTGATTGGGTCAGCAGCGTTTGTCCGACTGCAGCTCCCGCTTTCCAGT
GTCGCGTGGCAGGACGCTTCCGATGCTTCAAGGATCACGCTGCCTCACCGGCAACTTGGG
ACCAGCACCGGGGGCGTTGAACTTGGCAAGTTCGGCATGCAGAACGGTCGCAACGTCTTC
GTGCTGCGCACGGATCGTAGCTCTGTTCTCGTCACAGCCAGAGGGGATATTGACTTGATT
CTGGACCGGCGTCTTTACGAACAGCTCAAAGCATGCTTGGATCAGGTGAGTGAGACCGGC
GGCCATCGAGGAACACTGCAATGATCAGCAGGAAGTACTGGTTTACCAGGAAGAAGTACG
GATGGGGCTGGGGGATGCCGTGCGCGTGGCAAGGCTGGCTTGTGTACGCAGTCGCATTCG
GCTTGCTACTGGCGGGTCCGTTTCTGTTCTCTCCATTTCGCGAGCCCATCGCGTTTCAGC
TCTACACGTGGGCCGTAGTGTTGGTCCTTGTCCTTATCTGCTGGATGAAAGGCGCTCCGC
CCGGTTGGAGGTGGGGGGAGTAGAACGGCCGCAGAAGCTATTTCCGGACGTGTTCGATCC
GCTGGGCAAAGCATGGATGCATTGCCCTTGTGGGAGTCGGACAGTATCGCCAGCAGGCCA
CGGCTGCGCCCCCTCTGAGGCGTACCGTCCGTTTTGAAAGAACGCTGGACACTTCCCTCG
GCGGCTACCCAACGCGTTCTAACCGTTAATTGACCAATGTAGCGTCGCTGAAGCGGGGCG
CCGGCAAAGCTACACTGACCACCTACGCCCAATGGAAGCTCACCCATGTTCAGTGGAAAG
GTTGCGGTGGTTACCGGCTCCACCAGTGGTATCGGTCTTGGCATTGCCACCGCGCTGGCC
GGGCAAGGGGCCGACATCGTGTTGAATGGCTTCGGCGATGCGGCGGCCATCGAACGCGCC
CGTGCCCGCCTGGAAGCCGAGTTCGGCGTACGGGTGGTGCATGACGGTGCCGACCTGTCC
AAGGGCGAGGCGGTGCGCGGGATGATCGATCGCGCCGTTGCGACGATGGGGCGCATCGAC
ATCCTGGTAAACAACGCGGGCATCCAGCACACCGCGTCGATCGAGGAATTCCCGGTCGAA
AAGTGGGATGCGATTCTGGCGCTGAATCTCTCGGCGGTGTTCCATGCAACGGCGGCGGCC
TTGCCGCACATGAAGCAGCAGGGCGCCGGCCGCATCATCAACATTGCGTCGGTGCACGGG
TTGGTGGGCTCGGTGAACAAGTCGGCCTACGTGGCGGCCAAGCATGGAGTGGTGGGCTTC
ACCAAGGTGACCGCGCTGGAGAATGCGGGGACCGGCATTACCGCCAATGCGATCTGCCCG
GGCTGGGTGCGGACGGCGCTGGTCGAGCAGCAGATCACCGCGTTGGCCGAGCGCGAAGGC
ACGGATCAGGAGACCGCCGCGCGTGCGCTGCTGGCTGAAAAGCAGCCGTCGTTACAGTTC
GTGACGCCTGAGCAGCTGGGACAAATGGTGGTGTTCCTGGCCTCGGACGCGGCGGCGCAG
ATTACCGGCACGGCGCTGCCGGTGGATGGGGGCTGGACGGCGCGCTAGCTGGCTGGCTGT
GCTTTACGCTGCAGCATGGGCAATGCCACCAGCGTGGCGAGAATGGTGAACAGCACCAGC
GACGAGCCTACCGTGCCGAAGCCCAAGCCGCCCTTTTCCAGCGGCTTGGTGAGCAAGTCG
CCGAAAGTGGCGCCGAACGGGCGGGTGAGCACGAAGGCGCTCCAGAACAGGATGACCCGG
TTGATGCCCTTGATGCGGCTGGCCAATGCGGTAAGCGCGATGAGGCTGCCGATCAGCAGT
GCGCCGCCGGTGAAGCCCAGCCCGGAATCGTCGGCGAGGAAATCACCCAGCGCGGTGCCG
AGCGTGTTGGAGAACAGCACGGCGGTCCAGTAGAAGCCTTCGGCGCGGCGCGATGCGATG
TTGCTGACCGAGATCGACTTTTCCGACAGCCGCCAAGCCAGCAGCACCAGCGCCAGGCAG
CCGGCCAGCAGACTGGCGCCGGTGGCGTAGCCCAGGCCGAGCGTGCGGTCGATCAGGTCG
GACAGGGTGGTGCCGGCAGTGCTGGTCGCCAGCACCACCGACCAGAACAGCACCGGATGG
AAGCGCCGCGCCGACAGTTGCAGGCCCAGCAGGCCGGCGAAGATCGCCAGCAGGATGGCC
GAGCTGGCCACGTAGCCCAGGTTGAGCGTCATCGACAGCAGATCGCCCGCAGTCTCGCCG
AGGGTGGTGGCGGCGATCTTCATCACCCAGAAACCGAGGGTGACCGCCGCCACTTTGCTG
TGCAGGGAATCTGCGTCTGAAGCGCGCATCGAACGTCGCCTGGGGAGCCCGCGGGTGATG
CTGTGGCGGGCGGCGTCGGAGTGCAGTCGGAACCAGGTTTGGCGAGGGTGAGCGTGGGGG
CGGCGTTCAGCCGGCGCTGGCGGGGGCCGAAAGGCGCGCCAGCAGGGCGCCCCAGTCGGC
CACGAAGCAGCCGTCGCGGCCGCGGTTGCATTCGGTGATCCACGCGTCCAGCGATTCGCT
CTTTGCGCGGTAGCCGCTGACATCGCCCAGGACGGCGAAGTGCAGGCGGTAGTTCACCAG
CATCTGCAGCCATTGCCCGGCCATGCCGGAGCGCAGCTCGAAGAAGTCTGCCGAAAGGCG
CTGCACCGGCACGGCGATCCACTCGGCCTGGTGCCCAAGGGCATCGCCGACCAGGTCGCG
CAAGGCGTTGCCATCCAGCAGCGGGCCTGTATCGGCGCTGCGCAGGACCCGGGTGCTGCC
GATCTGTTCGACATGTGTGTGCATGGTGCGCTCTGAAGTTCGTATCGTCCGCCCAGTATG
GCCATGGGAGAGGCCAACAGTAAGCAGATGCAGCATGAATCTGGCGAACGAACGCGTTAG
GCTGCGCCGGGCGCCCGCACGAGGCGGGTTCACGATACCGGGAAAGGGCATGGCAGGGTG
GAAAGAACGTTCGTTGTTGATGGCGGTGCTGGTGTGCTCGGGTCTGCCGGCTGCGGCCGC
CGAGCTATGCACGGCCAGTGCCTACGGTGACGGGCAGGGCAACATCGTGGTGCTCGGCGC
ACCCGCTGCGGCACCGGCCACGGGGCAGCGCTATCTGATGGTGGACGGGCGACGTGGCGC
CACCGGTGATGCCAACGCGCCGGTGAGCTGCAGCGACGATGTGGTCAGCTTCAGGTCGTC
TGCGGGAGCCACGCAGCGCTGGCAGCGACTGCCGACCCGCGATACCGATGCAACGTTCAT
CAGCGCGGGAACCAAGCTGGTTGGGCAGTTGATCGAGCCGGCAGGGCCGGCCGACCCGAC
GCGACCGCTGGTGGTGCTGGTGCACGGCTCGGAACGCACGATGGCGGCGGCGGCCATCTA
CCAGCGCATGCTGGTGGCGCAGGGGATTTCGGTCTTCGCTTACCAGAAGCGTGGGACCGG
CGATTCGGAAGGCGAGTACACACAGAACTTCGAGCTGCTGGCCGACGACGCGGCGGCGGC
GCTTGCCAAGGCGCGCGAACTGGCGAGAGGCCGGTTCGGCCGCGCCGGCTACTTTGGTGG
CAGCCAGGGCGGCTGGATCGCGCCGCTGGCGGCGACCCGCTCGCAGGCGGATTTCGTGGC
GATCGGCTTCGGGCTGGTGGTGTCGCCCATCGAGGAGGACCGCGAGCAGTTGTTCGACGA
GGCACGGCGCATGCAGCTGGATGCAACGGCGATGAAGCAGGTCGGCCAGCTTTCAGACGC
GACCGCGCAGTTGATGCGCACGCATTTCACTGAAGGGTTCGAGGCGCTGGCGAAGGTGCG
TACGCAGATCGGTGCCGCACCGTGGGCAAAGAACATCAGCGGCGAATACAGCGGCGACAT
GCTGCGCATGAGTGACGCCGACCTGCGCCGGATCGGCCGAGCGCGCTTCGACAACCTGGA
GCTGATCTGGGACTACGACGCCGAGGCCGCGCTGCGCCGCCTGAAGCTGCCGTTGCTGTG
GGTGCTGGCCGAGCAGGACCGCGCCGCGCCGATTGCCGCCACGCGTTCGATCCTGTCGCG
CCTGCGCGCGTCGGGGCAACCGATCGACACCTACCTGTTCCCGGATACCGACCACGGCAT
GGTCGAGTTCCGCACCGATGCCGAGGGCAACCGGGTGTCGACACGGATCACCGACGGCTA
CCTGCGCCTGCTGGCCGATTGGATCAAGCAGGATGTGCATGGCAGTTATGGACGTTCGCG
CAGATTGAGCGATTGACCGGATGGGGAGCGCTGGCGGCGGATGGCGCTCCGCCGCCGATT
GCGGCACGACTCAGTTCGGCTTCGCAAACACATCCAGCCCCTTGCCCGTCTCCAGCAGCG
ACTTCAGGCTGGACAGCACGATCGGCCAGCCCTGGCGGATGCCGGTATCCATGCCGCTGC
CGGGTTCCAGTTCCTCATGGGTAACCGTCAGCCGCACCATGTCCTGGTAGGGCACGATGT
CGAAGGTGACGCGGCTGTAGGCAGCGGGATTGTTGGCCTGCGAGGCGGCTGCCCAGGTGA
TGACCAGGCGCGAGGGCGGGGTGCTTTCCACCACTTCGCCGACCAGCTCGACCGAGCGCG
TTTCATTTGCACGCACGTGCTGCCAGCGCGAGCCGGGCTTCCAGTCCGACACGTTCTCGT
GGCCCCAGTAGCGGCGGGCGATCTCGGGCCGGGTGATGGCCTCGAACACCTTCTCTGGGG
TGGAGGCGATATAGATCACGTGGATGAAGCGGGTTGACTCTGCAGACATCGTCATTCTCC
TTCCAGTTCGCGTTTCAGGTCATGCAGCAGGCTCAGGCGCTGCTGCTCGAACTTGCGTAC
CCAGCGTTCGTAGACTTCATGCAGGGGCACCGGGTTGATGAAGTGCAGCTTCTCGCGGCC
ACGGCGCACGGTACTGATCAGGTTGGCGTCTTCCAGCAGGCCCAGGTGCTGGGTGACCGA
TTGCCGGGCCATGTCCAGGTGTTCGCACAGCTGGCCCAGCGTCTGCCCGTTGTCCTTGCA
GAGCAGATCCAGCAGCGTCCGGCGCGTGGGATCGGCCAGTGCCTTGAACACCTTGTCTGC
GTCGCGCAGGTGGTCTACCGCCATGGGGAGGTCTTCAATTCCAGTTGTCGATCCTGACGT
CGTGTGGGTTGGGCTGGCCCTTGCCGGTTTCCAGCAGTGCCTTCAGGCTCATCAGGAACA
CCGCCCACTTGGTGCTGCAGTGGGAGGTGAACTCGACACGTTCCTTCCAGCCTTCGTGGG
TGAACAGGACGATGCAGTAGTCGCCTTCCTGCTTCAGCGCGAAGCGCGCGTGGGTGCCGA
TCCATTCGGCGGGGCCGGCGAGGAACCGCCACAGCACGAGCTCGCCTGGAACAAGCTGCT
CAAGCTTCATCTCCATGGCGCCGATTTCCTGGCCGTTGTTGGTGAAACGGACCTTGACCG
TGCCGCCGGCTTCGCGCTCGCCGTGCGCGTCTTCGGCCCACCAGGCGGCCACGCCTTCGG
GGGTGGCCAGCGCCTGGTACACCTGGCTTGCGGGGGCCTTGATGCCGACCCTGTGTGCGA
TATCCACCATTGCAGGTTCCTCGCGATGGGCTGGCAGGCGCCGCCCTTGAGTTGACTATA
TGCAGGTAAATGCCTGCATGTCAAACCCCGCCACGAACGCCCGGGCGTGGTAGTGCCGGC
CGCTGGCCGGCATCCCGGTGGCGTTGGGTGACTGCAGTTGCCGGCCAGCGGCCGGCACTA
CCGGGGCGATGGCTCAGTTCTCCGCGTCCTGAAGGGCGGCATGCAGTTTGTCGGTGATCC
GCTGCAGTGCGGCACGATCATCCGCGGAGAGATGGTCGAGAAAATACCGGCGGACACCGG
CGGCGTGTACCGGCCGTGCCGCGCGCAGCTGCGCGTGCCCTTCTGTGGTCATGCGGATCA
CTACGACGTTTTCGCTGTCGGTATCGCGTTCGATCAGGCCACGGCCCGCCATGCGGGTCA
GCTGGTGCGAGAGGCGCGTCTTGTCCCATTCCAGGTAGTCCAGCAGTTCGCGCTGGCGGC
GGCAGCGATCCTTGGACTGGTTCAGCTCCATCAGCACGATGAAGTCGGCCCTTGAGAGCC
CGGTGCTGCGGGTGATGTCCTGGACGATGCGGCCGGAGGTGATTTCTGCCATGCGCCGGA
AGCCGCGCCAGGTGGCCCATTCGTCGGGTGTGATGCTGGGGGAGGTCATGGCCGAACGTT
GCCGGGCAATGGTTGACATGTCAACCCTCGCGGCATACGGTTGACGTATCAACTAACCTG
GATCGCGCCATGCAGCACCCTCCCCGTATTGCCGTCATCGGCGCAGGCCCCGCTGGCCTC
ACCGCTGCGCTCATCCTGCATCGGGGCGGTCACCCCGTGAGCGTGTACGAGGGCGAAGCA
TCCGGGCAGCAGCGCACACAGGGCGGCACGCTGGATCTGCACGACGATTCCGGGCAGGTG
GCGCTGCAGCGCGCGGGCCTGCTGGAGGCCTTCCGTGCGGTGGCGCGGCATGAGGGGCAG
GAAGCGCGGATGGGCGACCCGTGGTCCGGGGAGATCACCACCGGCGGGTTCGGGCCGGAA
GGGAGCAAGGACAAGCCGGAGATCGACCGCGGCGACCTGCGCCAGCTGCTGCTGGACGCG
CTGCCGGCGGACACGGTGCAGTGGGGCCACAGCCTGACCGCGCTGGTATCTGCACAGGCG
AACGGCCACGGCCTGCGATTCGCCAACGGCGTGCAGCGCGAGGCGGACATCGTGATTGGT
GCCGATGGTGCGTGGTCGAAAGTGCGCGCGGCCTTGAGTACGTGCCAGCCGGTGCCCACC
GGCATTACCTTCTTCGAAGGTTGGATCGCACAGCCTGCTGCGGACATCGCAGCGATGGTC
GGGCAGGGCAGCCTGTTCTGCTTTGGCGGCGAGGAGGCCCTGTTCGTGCAACGCAACAGC
CGCGATCGGCTCTGCGTGTATGCGGCGCTGAAGCGCTCTTCCGAGTGGCTTGATGCGCAG
ATCGCGCAGCACGGCATACGGACGCTGGTGACAGGCTGCTATACCAGGTGGGCCACGAAC
CTTCGGCGCCTGCTGGAGGCCTGCACGGACTTCGTGCGGCGGCCGATCTACAGCCTGCCA
GCGGATTTTTGCTGGGCCCCGCGCGATGGCGTGACCTTGATCGGCGATGCGGCGCATCTG
ATGCCGCCGGTGGGCGTGGGCGTGAACCTGGCGATGCTGGACGCGTCGGATGTGGCGATG
GCGTTGTGCGCGCGGCCGGATGCGATCAGCGCGATGCGCGACGCCGAAGTGCTGGTGCGT
GAACGCGCCCGCGCCCTGATGCCGGATGCGATCGAGGGGTTCCAGCGCTGGTTCACTACC
GGAGGGGATGCTCCACGCGGTTGATGAAGCGTCGAGTCTGTACGCACCTGCGACACTGGG
AACAGCAGCAGATTCCTGGCGGCGCGCTGGAAGTCACATGGACTTCCGACTGCTTTGGTC
CGGTACAGGTGGCCACGCTGGGGTACGCGCTAGACTGGTTGAACCGGCCGATGCTCCCCC
TGTTTTCCAGGGTTGGGGAGCGTGGTATGACAGGAGCGGAACGCATGACTGAAACCGGAA
AGGACGCCTTGAACATCCGCCGCGCCAGCGCGGCCGATGCCCCCGCAGTGTTGGGGCTCT
TTGACGAGGTGATCGAGTGGTTCGTGTCGATCGGCAATGTGCAGCAATGGGGCAGCGAAC
CGTGGTCGATGATGCCGCGCCGGATTGCCCAGGTCACCGAGGCGTGTGCACTGCCAGGCG
CATGGGTGGCGCAGAACGAGCAGGGCGACGTGCGGGCGTTCCTTGCACTGGGCGAGTCGA
TGCCCTATGTGCCGGCGCCCACCGGGCCGGAGCTGTATGTGCGGGTTCTGGTGGCCTCGC
GTGATGTGCGCGTGCGTGGCATCGGCCGCCGCCTGATGGCGTTTGCCGACGAGCAGGCGC
GCGCTGCCGGTGTCGACCATCTGCGTGTGGACTGCTACGCCGGAGGCAGCGGCGACCTGG
TGCGCTTCTATGAATCCTGCGGGTATACGCGCATCGCGCCGTTCAACGTGGACGGCTGGC
CAGGCATGCTGCTGGGAAGGACGCTCTGACACGGCTGCGTCATTCCGTCGCAGCCTGCGT
GCAGGAAACGATACACCGGTTCGGCGCTAGAGTAGGGTCATGACCTGCATCGGATGGCTG
TGTCATTCCGCTGCCGGTTCCTGATGACCCCCTCCAGGAAGGTGCAACGCATGTATTACA
GCAGTGGCAACTACGAAGCTTTCGCGCGCCCGCGCAAGCCGGCCGGTGTGGATGGCAAGC
GCGCCTGGTTTGTGGGCTCGGGCCTGGCCTCGCTGGCCGGCGCCGCGTTCCTGGTGCGCG
ACGGCCGCATGGCCGGTGAACGCATCACCATCCTTGAACAGCAGCAGATTCCTGGCGGCG
CGCTGGATGGCCTGAAGGTGCCGGAGAAGGGCTTCGTGATCCGCGGCGGCCGCGAGATGG
AAGACCACTTCGAGTGCCTGTGGGATCTGTTCCGCTCAATTCCGTCGCTGGAGACTGAAG
ATGCCAGCGTGCTGGACGAGTTCTACTGGTTGAACAAGGACGACCCGAACTATTCGCTGC
AGCGTGCCACCATCAATCGCGGCGAAGATGCGCACACCGATGGCCTGTTCACGCTGACCG
AGCAGGCCCAGAAGGACATCATCGCGCTGTTCCTGGCCACCCGGAAGGAGATGGAGAACA
AGCGCATCGACGAGGTGCTGGGCCGCGACTTCCTGGACAGCAACTTCTGGCTGTACTGGC
GCACCATGTTCGCGTTCGAGGAGTGGCACTCAGCGCTGGAGATGAAGCTGTACCTGCATC
GCTTCATCCACCACATTGGCGGCCTGCCGGATTTCTCGGCGTTGAAGTTCACCAAGTACA
ACCAGTACGAATCGCTGGTGTTGCCGCTGGTGAAGTGGTTGCAGGAGCAGGGTGTGGTGT
TCCAGTACGGTACCGAGGTGACCGACGTCGACTTCGATCTGCAGCCGGGCCGCAAGCAGG
CCACGCGTATCCACTGGATGCGTGATGGTGTAGCCGATGGCGTGGATCTGGGCGCCGATG
ATCTTGTTTTCATGACGATCGGTTCGCTGACCGAGAACTCGGATAATGGCGATCACCACA
CCGCGGCGCGTTTGAACGAAGGACCGGCGCCGGCCTGGGACCTGTGGCGCCGCATCGCCG
CGAAGGACGAGGCCTTTGGCCGCCCGGACGTGTTCGGCGCGCATATCCCGCAGACCAAGT
GGGAATCGGCGACAGTGACGACGCTGGATGCGCGCATTCCGGCCTACATCCAGAAGATCG
CCAAGCGCGACCCGTTCAGTGGCAAGGTAGTGACCGGCGGCATCGTCAGCGTGCGCGACT
CGCGCTGGCTGATGAGCTGGACGGTGAACCGCCAGCCGCATTTCAAGAACCAGCCCAGGG
ACCAGATCGTGGTCTGGGTGTACTCGCTGTTTGTGGATACGCCGGGCGACTACGTGAAAA
AGCCGATGCAGGAGTGCACCGGCGAGGAGATCACCCGCGAGTGGCTGTACCACCTGGGCG
TGCCGGTGGAAGAGATTGATGCGCTGGCCGCGACCGGTGCGAAGACGGTGCCGGTGATGA
TGCCGTACATCACGGCGTTCTTCATGCCACGCCAGGCCGGTGACCGCCCGGACGTGGTGC
CGGACGGCGCGGTGAACTTCGCCTTCATCGGCCAGTTTGCCGAATCGAAGCAGCGCGACT
GCATCTTCACCACCGAATATTCGGTGCGCACGCCGATGGAAGCGGTGTACACCCTGCTGG
GGATCGAGCGCGGCGTGCCGGAGGTGTTCAATTCCACGTATGACGTGCGCTCGCTGCTGG
CCGCCACCGGTCGCCTGCGCGATGGCAAGGAACTGGATATTCCCGGGCCTGCGTTCCTGC
GCAATCTGCTGATGAACAAGCTGGACAAGACCCAGATCGGTGGCCTGCTGCGCGAGTTCA
AGCTGGTGCAGGAAGACTGAGCGGGCAGGGGGAGGCCGCCGGTGAGGGCATCGGCGGCCT
CAAGATCTCACGCTACGCCGTCGGTCGAACGGCTCAGCTGTTCCCACGCGTCGATGCTAC
CGGCCATCGATGCCAGCTTTGCCCTCACCAGCTGCAGTGCATCACTGCCCAGCAGCAAGT
GGCGGGGAGGAGCGTCGCTGTCGATGACCTGCAGCATGGCCTGCGCAGCCTTCACTGGAT
CACCGGGCTGGTGGCCACTCTTCGCCTCACGCGCGCTGCGGATGGGATCGAACAATGCGT
CGTAGTCGTCAATGCTGCGCGGTGCCCGCACCATCGAGCGGCCTGCCCAGTCGGTGCGGA
AGGAACCCGGCGCGACGGCCGTGACGTGGATACCAAACGGCGCGACTTCCTTGTCAAGCA
CTTCACTGATGCCCTCCAGCGCGAACTTGCTGCCGCAGTACCACGCGATGCCCGGCATCG
TGATGAAACCGCCCATGGAGGTGATGTTGAGGATATGGCCGCGGCGCCGGGCGCGCATGT
GCGGCAGCACGGCCTTGATCAGCGCGGCCGGAGCGAACACGTTCACCTCGAATTGCTGCC
GCAGCTCGGCGAGCGTGGATTCTTCGAGGATGCCTTCGTGGCCGTAGCCAGCGTTGTTGA
CCAGCACGTCGATGCTTCCGATGTTGGTTTCGATATCGGCGACGAGCGCATTGATGGCGG
CGGTATCGGTTACGTCCAGCAGGCGACCGAATGCGCGGCCGGGAGCGAGCGCTTCGAGTA
CCTGGCGGTCGGTTTCGTTGCGCACGGTGCCGACCACGCGGTGGCCGGCCAGCAGGGCCT
GCTGGGCAAGGGCGCGGCCGAATCCACTGCTGACACCGGTGATGAGGAGAAAGCGGGAAG
GGGGCATGAGGGGGCGTTCGTGGTGGGCAGGGCTTGCACGTTAGTTCTTGAACGACCGGG
GTCACAGGCCTAGGATTCGGCCATTCTTGCCTATTCCTCTGGGGTGCCTGTGGTCGATTC
CCTGCAACGGCAGGTGCAGGCGCGCATGGTCGGCCTGCTGAAGACGCTGGCGGTGGAGGA
GGGCTATACGCTCACGCGCCTGCCGGGGGTGCGGTTGCTGCGATCGGACCGGCCACTGGC
GCGCACGCCGGTGTTGTACGACCCCGGCATCGTGATCGTCTGCCAGGGCGTGAAGCGTGG
CTATCTGGGCGGGCAGGTCTACCAGTACGACGCCCAGCACTACCTGGCAGTGTCGGTGCC
GGTGCCGTTCACGATGGAAACCGATGCGTCGGCCCAGGCGCCGCTGCTGGCCATCTACCT
GCACCTGGATCTGCAGCTGGCGGCGGATCTGCTGATCGAACTGGGTGAACAGGAGGGCAC
CCCGGCGACACCGGCGCAGAGCATGATGTCTAGCCCGATGCAGGCGCCGATGCAGGCCAC
GGTGCTGCGCCTGCTGGAGGCACTGGCTGAACCGTTGGAGGCTGCCGTGCTCGGCCCTGC
GTTGGTGCGTGAGGTGTACTTCCGCGTGCTGACGGGTGCACAGGGCGGCGCAATGCGCGA
GGCGCTGGCCATGCGCGGGCGCTTCGGCAGCATCGGCAGAGTGCTGCGGACGATCCATGC
CGGATATGCCACCACCCTGGACGTGGGGCAACTGGCCACCGAAGCGGGCATGAGTGTGGC
GACCTTCCACGACCACTTCCGCGCGATTACCGGCACGTCGCCGATGCAGTACGTGAAGTC
GACCCGCCTGCACCAGGCACGGTTGCTGATGCTGCGGCAGGGGATGACTGCCGAAGCGGC
ATCGCTGGCGGTGGGGTATGCCAGCCCATCGCAGTTCAACCGTGAGTTCAAGCGCCTGTT
CGCGTTGCCGCCGGCGGCCGAGGTCGCGCGGATGCGGCGCAGTTTCGCGCTGCCACCTCC
GCCAGCCGATGCGGTGTACGTATCTTCGCATTGAGGGGCAATCAAAGGTCACGTTGCCAG
CAAGCCGGCCAGCGGCCGGCTCTGCCGGGAATGATGCCTGGCGGGTGCAGCAGAGAGGGG
TTGACAGGATGTCTACCTACTAGTAGGTTTATTGCCATGAAGGAATCTCTCTCGCCCAAG
GCCCAGGAAATCCTGGCCCATGCCCGTGTGCTGCTGGAAGCCGGTGGCTACAACGGCTTC
AGCTACGCCGACGTGTCGGCGCGGGTGAACATCAGCAAGGCCAGCATCCATCACCACTTC
CCCAGCAAGGCGGATCTGGTGCGCACGGTGGTCGAGCTGTACCGGGCCGAGGCGCGCGAA
GGCCTGGCGTTGCTGGACCGGCAGTTGGCCGACCCGCTGCAGGAGCTCAACGCCTATGTG
GATTACTGGTCCAGCTGCATTGCAGGGGGCACGTCCTCGTTCTGCATCTGCGCGATGCTG
GCCGCCGAAGCGCCGATGATCCCGGCAGAGATCGCTGAGGAAGTGCGCGGCCATTTCGAG
GACCTGAGCGGCTGGCTGGCAGTGACGCTGGAGAAGGGCGTTTCGATGGGCCAACTGCAG
TTGCAGGGCTCGGCGGCCGATGAGGCCAAGGCGTTCATGTCATCGGTGCACGGCGCGATG
CTGGCCGCGCGCGGTTTCGGTGATGCGGCGACCTTCGCGGCACTGGCGCGGTTGGCGATT
GCGCGGGTGAGCGCGGCGTCCTGAGAGATGTGTGGTGGGCCTGCGGCGACGCGGGCCTTC
TTTTTGAGTCCAATGCCTACCTACTAGTAGGTTCCTTCTGTCCCTGGAGATGTCCCATGT
CCCACCCTCTGTCCACACTTGGCGTGATCCATACCGCTGTCAGCCTGATCCCGGTGTTGA
GTGGCCTGTATGCCTTCATTCGCCACCGCGCAATCGATCCCGCCACGCGCGCGGGCAAGC
TGTACCTGGTGGGGCTGGTGCTGTCGGTGGCCACCTCGTTCACCGTGTCCAGCACGGGCG
GGATCAACCCCGGCCACGCATTCGGGGTGATCGTGCTGCTGGTGGCATTCGGCGGCGTGC
TGGCCGCGCGGCTGCGCTGGCTGGGGCGCGCCGCGCGTTACCTGTCGACCTTCGCACTGT
CGTTCAGCTTCCTGCTCTCGTTGGTGCCCGGCGTCAACGAAACGCTGACCCGCTTGCCGG
CGGCGCATCCGATTGCTGCGGCACCGATGGCCCCGGTGGTGCTGCACACGCTGCTGGCCT
GCCTGGTGGTGTTCGTGATCGGCTTTGCCGCGCAGTGCTGGAGGCTGCGAAACCGTGCCT
TTGCAGGACGATCCTGAGACGCCGCCGGTCACCCCGGCGCGGCAAGTGCGCCCAGCAGTG
CCGCCGGTTCGATCAGTGCAGCCGAGCGCGCCGGATCGAGTTGAATGTGCCGGCTGCAGA
AGCAGAACGATTGGCCCGCTGCAGGCTCGGGGGTGTTCGCGCTCGCGTCCGGCGTCTCGA
TCTCCAGCACTTCGTCCACGGCCAGCGCCAGGGTTGCGGTGCCGGCGTTGATCAACAGCA
TGGCCGGGCTGCCACCCTCGAATGCCGGTTGGCCGCTCATGCGGCGCAGGTCGACGACGG
GTAATGGCTGCCCACGAACTTCCAGGGTCGGCCTGCCGTTGCGGTCTGCAGGGCCGAATG
CCTCCGGACCGCGGATTTCGACCGCTGCCTGGATGTCGATGGCGAACAGGACGGTGCCTG
CACGCACGACGACGATCTCGAACAGGTCGGCAGGCGATGCGCGTGTTTCCGTTACAGGGT
GGGCGGGTACGGGCATGCGATGGGCGTGGCGAAGACGATGGGAAAGGAGATCTGGATGAT
GACGCCTGGACGCAACGCGCGGCCGCGTCGGCGTGCGCGTGCAAGGCGATGGTTCAGTGT
CTATCAGGCGGCTGCGCGTGGCGCGCCGACGGTGCCGACGCGTGGAAAATGCGGACGCAG
CAGGCCGACGAGCTGGTCCATGCCCGGAATGGAGTGGCCGAACTCGTCCCAGCGCGCATT
CACCAGGCCGGACACCACGATCTGCCCGGTCTCGATGTGGGTCATTGCCCAGTACGGAAC
GGCACGCGCGCTGATGGCCATGTCCAGTACCGGCACGACGGCAGAATGCGAGCGGCTGTC
ATGGATGCGGCGCTTGACTGCTTCCAAGGCGTCGGGCGGGCCTTCGATGTACTGGAAAAA
CCGCTGCCCGTCGACGATCAGCGCACCGGTAACGTCCACCCGGCGATTGAACGTGGCAGA
TTGCGAGACGATCTGGTGGAGGGCTTGATTGGACAGCTCAGCCGACATGCGGCTGGAGTA
AGCAAATGCATGGAGCATGGAAGGGGCTTCTTGTGACGCACGTCACTATACGCACGCAAG
CCCGGACCGTCGTGAGGCTTTGCTCACGCCGCGATTGGCTCCGCGCACTGGATCAACAGC
CCACCAACCGGTCGGCACCGAGACCGCCGCGATGCTGGCTGCGGTACTCGGTAGGGCTCG
CGTCGACCTGACCGCGGAAGTGCCGACGGAACGATTCCTGCGAACCAAAGCCGGCCTGTT
CTGCAATCCACTGCAGCGGCCGGTCAGTGGTTTCCAGCAGCTCGCGCGCGAAAGCCACGC
GCTCGCGGATCAGCCAGTCGATCGGCGACAGGCCGGTGGCGTCCAGGAACTGCCGCTGCA
GCGTGCGTTGGCTGAGCGCGGCCTGCTCGGCGAGGCTGCCCAGCGAGTGGGGCTCGCGCA
GGTTGCGGCGCATCCATTCCATCAGCTTTGCCAAGCGGGTGGGCTCGCCGTGGGGAATGG
CGCGGCTGACGCGCTGGCTGCGCCCGGCATCACGCCACGGTGCCAGGACCAGCCGTTCGG
CCACCAGGTTGGCCACGCGCGCGCCGTAATCCTTGCGCACCATGTGCAGCATCATGTCCA
TGCCGGTGGCCGAGCCGGCCGAAGTGATGATGCTGCCGGTATCCACGTACAGCGCATCCT
CGCGCACATCGATGCGTGGGAACTCGCGTGCCAGCGCTTCGGTGAGGCGCCAGTGGGTGG
TGGCCTGGCGGCCATCGAGCAGCCCGGCCCAGGCCAGCACGAAGGCACCGGAGCAGATCG
AGGCGATGCGCGCGCCACGTGCGTGGGCACGGATCAGTGCATCGAGCAGTGCCTGCGGTG
GGCGCTCGCTGGGTTCGCGCCAACCGGGAATGACGATGATGTCGGCGTCATCAACCGCGC
TGAGATCGTAGGGAAGCTGCACCTGCGCATTGCCGAGCATGCGCAGCGCACCGGGTTCGC
CCGCGCACAGCTGGGTGCGGTACCAGGCCACGCCGAGTTCCGGCCGCACCGGCGCGAACA
GGCCAACCGCGCAGCCGAACTCGAACAGCCCCTGGCCGTGGCAGGCGACGATGGCAACGA
GCGGCGCGGTGGGATCGGCGGGTGGGCTGGGCATGGCTTGATGCTACGGGTGGCGGTGCG
TGGCGTTGCGTGATGCGCGGGCATGAGGTGATGCCGGGCGGGCATATGGGAACCGGGGTC
GGATCCCTTCCGCAGGAAGGGCTCTGACCCCGTGGTGGGGAGGCGTGCGTGGGGTCAGAG
CCCTTTCCTATGGAAAGGGATCCGACTCCGTGGGGGACCCTGTGCGTGTGCGCCGCCTAA
CGTCATTACCAGCGGTCATGTGGGTGGCCGGATGTTACGGCTGGGTGACGCGATCGCGCC
TGTCGCACCAGGTGAACAGGCCCTTGAATGGAAGCGTGTTTCCGGCCCCCCCACGAGCCC
CCATGCCTGCCGCCCACGCCCCTGTCCTGAGCACTCTCGCTGTTCTGATCACAGCCATCC
TTGCCGCCTCGCCCAGCCATGCGGCTGAAGCAGACGCAGATCCTGCTGCCACCGCCGCGA
CAGCCAACGTGGCAGCGTCCACGCTGGATGCGGTGGTGGTCACCGGCTCACGCACCAGCA
CGCGCACGGTGAAGAACAGTTCCACGCCCATCGATGTGATCTCTGCAGAGGACCTCGCCG
CGACCGGGCAGGGCAACCTGCTGGAAGCGCTGCAGCGCAGCCTGCCGTCGCTGAGCCAGA
TCGGCGGCTACCAGAGCGACCAGGAGAGCCTGATCCGTGGCTACCAGCTGCGCAACCTGT
CGCCGGGCTACACGCTGGTGCTGGTGAACGGCAAGCGCCGCAATGCCAGCGCTTACGTGA
GTGGCGCAAACGGTGGTGGCTTTCCGGGCCACGCCTGGGCCGACCTGGCGTTGATTCCGG
TCTCGGCCATCGACCACGTGGAAGTGCTGCGCGATGGTGCGTCGGCCATCTATGGCTCGG
ACGCGATCACCGGCGTGGTCAACGTGATCCTGAAATCGCAGGCGCACGGTGGCGATGTGT
CGGTGGAGAGCGGGCAGAGCATCGATGGTGATGGTTCGCGTACCAGCGTGCGCGCCAATG
TCGGCCTGCCGTGGGGCCAGGATGGCTTCGTCAACCTGTCCGGCGAGAACACGCGGCAGC
ACCACGCGATCCGCACCCGTCGCTACATCGATGGCTACCTGAGCTATCCGGCAGTAGATG
CCAACGGCAACCGGGTCGCACTGCGCCCGAACAATCGCTTGCCGACGGGTGCATCGCCGA
ACCCGGCCGAGGCCAACCGCGATGCCGAGGCCAACACCATCCTCAGTTCGCCGTCGTACG
CGTTGAAGGCTTTCGCAGTGAATGCAGGCCATGGCCTGGGCGAGAGCGCGCAGTTCTACG
CCAACGCCACGGCCAGTGACCGCACCGCGCAGGCGATCCAGAACTTCCGCCTGCCGGCGA
CCATCTTCACCACCTACAAGGCACCCGGCGTGCTGAGCGTGTTTCCCGATGGCTTCCTGC
CGGTGCTGGAGACCAAGGAAAAGCAGTACACCGGCACTGCGGGCGTGAAGGGGCAGATCG
CGGGCTGGGATTACGACGCCAGCCTGACCGGCAACCGCAGCACGGTGCGCACCTATACCC
GCAATTCGGTGAATTACTCGCTGCCGTATCCCGGTTCGCCCACTGACTTCTATGACGGCA
AGCTGGACTACCAGCAGGGGATCGCCAACCTCGACCTGCGCCGTGGCTTCGAGGTGGCGG
CCTTTGCGTCGCCGCTGGAAGTGAGCGCAGGCGCCGAGTACCAGCACGAACAGTACGAAC
GCGGGGCCGGGCAGTGGGAGTCGTACACCGGCTTCGGTGCCGCGGCGTTCGTGGGCTACT
CCACCGCCGATGCGGTGAAGGCGACGCGCAACAGCAAGGCGGTCTATGTGGGCGCGGCCA
GCAACATCACCTCGCGCTGGTATCTGGATGCCGCGGCGCGCTGGGAAGATCATTCCGACT
TCGGCAGCGTGTCCACTGGCCGCCTGACCACGCGCTTCGACTTCACCGACGCGTTGGGTG
TACGCGCGACGGTCAGCAACGGCTTCCATGCGCCCAGCCTGGGCGCACAGTTCTACCAGG
CCACGGGCAGCTGCCCGTGCGGGACCACGCTGGTGGCGCAGGTGTCTTCACCGGCGGCGG
TTGCGCTGGGTGCCACGCCGCTGAAGCCCGAGAAAGCCACCAACTACAGCCTGGGCGTGA
CCTGGGACCCGAGCCCTGCATTCCATCTGGCCGTGGATGCGTACCAGATCGACATCCGTG
GCCAGCTGGGCCAGTCCAGCCAGATCGGCTACAACGCGCAGGATCCGGCGCGCATCACCG
ACAACAGCGGTACGGTGCTGAGCGCGGCGCAGAAGAACACCATCGATGCGCTGCTGGGTT
CCGCCGGCATCAGCATCCTGCCGGGTGATGCGTTCTACGCCAGCTACTTCACCAATGTGG
GCAATACCCGCACGCGCGGTGTCGAGCTGACCCTGGAAGCCAACCAGGACACTGCGTGGG
GCAAGCTGCGCTGGAGCTACGCGGCCAACGTCGGCCGTACCACCATTCAGAAGGTGAGCG
ACATTCCGGCGGCGCTGCAGGGGCTGCCGAACATCAACCTGCTGACCAAGAGCAGCGAAT
ACGCGCTGCGCTTCCGCACGCCCAGCTACACCCAGGTAGCCGGGCTGGGCTGGCAGAACG
GGCGCTGGCGCTCGAACGTCGATTTCACCTACTACGGCCCGATCAAGCGCCTGAACAACG
GCGTGGAGTACAAGCAGCCGCCGGTGCTGGTAACCAACCTGTCCGGCGGCGTGGAGCTGG
GGGCGGGCTGGAGCGCGGCGCTGGGGATCAACAATGTGTTCGACAAGCGCACGCGCAAGG
TGCCCGCGTATGCGCGCAGTGCCACCGATGTGGCGAGCATCGAGACGACGTGGGACAGCG
GCGACGTGTTGGGCAACGTCGGGGCGTATTGGTATGGGCGGATCAGTTACCGGTTCTGAT
CTGGGGCAGCCGAGCATGGCTCGGCTCTACAAAGGCGGGAAGCAGCCGAGCATGGCTCGG
CTCTACAAAAGACGAAGGGCGGCCGGAGGTAGTTCGGCATTATCGAGGAGCAGTTCATGT
CTTCTGCATTGAAGGTGGTTGCATTGGTGGGGTCGCCGACCAGTTCGGCGACATCGCGCA
CGTTGCTGCTGGTGCGACATCTGCTGGCGTCGCTGCAGCAACGCGTGCATGCCAGCGTGG
AGCTGGTGGAGCTGGCGCCGATCGCGCGCTCGCTGGGCCAGTCGTTGTCGCGCGATGAGG
CGGGGCCGGAGGTGGAGCAGGCGCTGCAGAGCATCGAGGCCGCAGAGCTGCTGGTGGTGG
CCGCGCCGGTCTATCGCGGCTCGTATCCCGGGTTGTTCAAGCACCTGGTCGACTTCGTCG
GGCTGGAGGCGCTGGTGGATACGCCGGTGCTGCTGGCAGCGACCGGTGGCAGCGAGCGCC
ATGCGCTGGTGATCGACCACCAGTTGCGGCCGTTGTTCAGTTTCCTGCAGGCGCACACGC
TGCCGATCGGGGTGTACGCCACGCCTGCCGACTTCGACGGCGAGCACATCAACAGTGCTG
CCTTGCAGGCACGCATCGCGCTGGCAGCCGAGCGTGCGGCCGGCCACCTGGCGACGCAGG
CGCTGGCGGTAGCGGCGCCGCTGCGACGCATCGCCTGACGCCATAACCGGCGGCGCTTTG
CTTATGGCCACGCTGCATCTGCATGGCCGGATCTGACCGCCGATTGTCGCCAGGCGTCGC
TGCCGCAGCCGCCGGCATCTCTAGCATCGATATCGAAGCGGCATCGCATTGCCGGCCCAG
ATGAGGACCCCCCCAGTGACGCTCGACGCAGCAAGCAAACCCATCCTGTTCCTGCTCGAT
CGCGAGTTCGAGGACGGCCAGATTCCCGGCCAGCGCTTCTTCTGCCGGCACAGCCTGTTG
CTGGAAGGTGCACTGTCGAGCATCGACGGCCTTGATGCGCAGCTGGACGTACGTCGCATC
GGCTTCGCGCGGCCGCGCCGCGAGGTGATCGCCGAGATCGGCGAGCAGGACCAGTCGTTG
CCCAAGCTGGTGCTGCCGCAGGGCGTACGCAGCGACCTGGCCAGTGGCGCGCACCAGGAC
CGGCAGTACATCTCCGGTGCCGAACCGATCCTGGCCGCACTGAACGGATTGCTCGGCATT
CCCGTGGCCCACCCCTGAGCGAGGACGCGACCGTGAGCTATCAGATCAGCGTGCTGGACA
AGAGCCCGGTGGCCGAGGGCGCTTCGCCGGAGCAGGCGCTGCGCAACAGCCTGCAGCTGG
CGCAGCGCGCCGAACAGCTGGGCTATCACCGCTACTGGTTTGCCGAGCACCATGCCGCAC
CGACGTTGGCCAGCCCTGCACCGGAAGTGCTGGCGGCCTGGGTGCTGGCGCAGACCCGGC
GCATCCGCATCGGCAGTGGCGGGGTGATGCTGCGCCACTACGCGCCGTACAAGGTGGCGG
AGAACTTCAACCTGCTGGCGGCGCTGGCGCCGGGGCGCGTCGATCTGGGCGTGGGCAAGG
CCCCCGGGGGCCTGCCGGCCTCGACCGCCGCGCTGGCAGCCGGGCGTCCGCCGTTCGCCG
ACTTCGACCAGCAACTGCGCGACCTGGAGGGTTATCTGGCCGGCGCCGAAAGCGAGGCGC
TGGCGCGGCCGGTTCCGCAGCAGGCGCCGGAGCGTTTCCTGCTCGGCGCAAGTCCACAGA
GCGCAAAGCAGGCGGCCGAACTGGGCTGGCGCTTCGTCTACGCCGCGCACTTCGATGGTG
ACCCGAAGCACATCGAGGCCGCGTTCGACGCCTATCGCAGCGTCGCCTCGCAGCCACCGC
TGCTGGCCACAGTGGCCTTCGCCGCACCGACTGCTGAAGCCGCAGCGCGTCACATCGGTG
CGCTGCGGGTCTACAAGCTGCACCTCGGTCCCGGGCAGGCGGTGAACCTGCCCAGCCCGG
AGGCGGCTGTCGAGTACGCGCGCCAGGTGGGCGTGGCCGACTTCCGCATCGAGGAAACGC
GCCCCAGCGTGCTGTCCGGCGATGCGCAGCACGTGCGCGGCGAACTGGATGCGCTGCACC
GGCGTTTCGGCGTGGGCGAGTTCATCCTCGATGCGCCGGTGGCCGACCTCGACGCACGCC
TGACATCCCTTGAACTGCTGTCGCCCGCGCCGCGCGCGGCGGTGGCCTGACCTGCAGGAG
CGTTTCCCATGAGCACGACCCCGCGCCACATTCCGTTCGGCATCATGCTGCAGGGCCCCG
GCAGCCACATGCATGCCTGGAAGCACCCGTCCAACCCGGCCGATGCCAGCGTCAACCTGC
AGTTCTACATCGACATCGCGCGCACCGCCGAAGACAACGGCATCGCCTTCGGCTTCGTGG
CCGACGGGTTGTATATCAACGAGAAGTCGATCCCGCATTTCCTCAACCGTTTCGAGCCGA
TCTCGCTGCTGTCGGCGCTCGCTACGGCGACGAAGAAGATCGGCTTGGCCGGTACGCTGT
CCACCTCCTACAGCGACCCATTCACCGTCGCCCGCCAGTTCGCCTCGCTGGATCTGCTCA
GCGGCGGCCGCGCCGGCTGGAACGTGGTGACGTCGCCGTTGGAGGGCTCGGGTCGCAATT
ATGGCCGCCCACATCCCGAGCATGCACTGCGCTACCAGATCGCCGACGAGTACCTGGAGG
TGGTGCAGGGGCTGTGGGATTCCTGGGATGACGATGCCTTCGTGCGCGAGCGCGACAGCG
GTACGTTCTTCGCGCCGGAAAAGTTCCGCCGCCTCGACCACAAGGGCCGCTTCTTCCAGG
TGGAAGGCCCGCTCAACATCCAGCGTTCGCCACAGGGCCAGCCGGTGATCTTCCAGGCCG
GTTCGTCCGACGATGGCATCGCGCTGGCCGGCAAGTACGCCGATGCGGTGTTCACCCATT
CGCCGTCGCTGGAAGAAACCCGCGCGTTCACCCAGAAGGTGAAGAACTCGGCGATCGCGC
ATGGCCGCAGCGGCAACGACGTGAAGATCTTCCCGGGCATCGGCCCCATCGTCGGCCGTA
CCGCAGAGCAGGCCGAAGCCAAGTACCAGGCAATCGCCGCACTGGCCACGCTGGAGGATG
CACTGGCGTACCTGGGACGCTTCTTCGATCACCACGATTTCAGCCAGTACGATCCGGACG
CGCCGTTCCCGGAGCTGGGTGAGATCGGCAGCAACTCGTTCCGTTCCACCACCGATCGCA
TCAAGCAGGATGCGCGGGAGAAGGGGCTGAGCCTGCGCCAGGTGGCACTGGAAGCCGTGA
GTCCACGACCGAACTTCATCGGTACGCCGGAGCGCGTGGCCGATGAGCTGATCCGCTGGT
TCGATGCCGGTGCCAGCGACGGCTTCATCCTCGGTTTTGCGGCACAGCGCGAAGGCCTGG
ACGATTTCGTGACCCAGGTGCTGCCGATCCTGCAGGCGCGCGGCTACCACCAGCGCGAGC
TGGGAGGGCAGACCCTGCGCGAGCATCTGGGCCTGCCGTACAAGGCCAGCCGCCATTCGA
CCGATGCCGAGCCGGCGCGGAAGGCGGGGTAGGGCAATGAGCGGAGACACTGCGGCAGCA
CCGGGCCATGCCCGGCGGGATTCCCAAACGACGGGCGTATTGCCCGAGATCGCGGCACGC
GCCGAGGCCACCATCGCGATCCGCCGTGACCTGCACCGCCACCCGGAGCTGGCCTTCGAG
GAGCACCGCACCAGCGCCCGTGTGGCCGAGTTGCTGCAGCAGTGGGGCTATGAGGTGACC
ACCGGTCTTGGCGGCACCGGCGTGGTCGGCACATTGCAGCGTGGGCAGGGCAGCCGTCGG
CTGGGGCTGCGTGCGGACATCGATGCCTTGCCGATCCACGAAGACTCGGGGCTGGCCTAC
GCCAGCCAGACCGACGGCCTGATGCATGCCTGCGGCCATGATGGTCACACCGCCATCCTG
TTGTCCGCCGCGCATTACCTGGCCCATCACGGCACTATCGACGGCACCTTGCAGCTGGTG
TTCCAGCCAGCCGAGGAAACCGGCTCGGGTGCATCGAAGATGATTGCCGACGGCCTGTTC
GAGCGCTTCCCGGTGGATGCGATCTATGGGCTGCACAACTGGCCCGGCGTACCGGTCGGC
CACTTCGGCTTCGTCGACGGCCCGGCGATGGCGTCGGTCGACTGGGCGCGGCTGAAGGTG
ATCGGCAAGGGCGGCCACGGTGCCGAGCCGCAGGGCAGCGTGGATCCGATCCTGGTCGCC
GCGCACATCATCACTGCATTGCAGAGTGTGGTGTCGCGCAATGTCGACCCGCGGCAGATG
GGCGTGGTCACCGTCGGTTCGATCCACGGTGGGCAGGCCGCCAATGTGATTCCGGACGTG
GTCGAGCTGAAGCTGACCGTGCGCGCCTACCTGCCCGAGGTGCGCGACACGCTGCGCCGC
CGGGTGACCGGGATTGCCGAGCAGACCGCTGCCGCTTTCGGGGCACGCGCCGAAATCGAG
TTCCCGCGTGGCTTCCCCAGCGTGATCAACCACCCGCAGCAGACCGCCTACATCCGCGAC
GTGGCCATACAGGGCTTCGGCCACGAACAGGTGGTGCCGGAGTTCGCGCCGCGCACCGCC
AGCGAGGACTTCGCTTTCCTGTTGCAGGCACGGCCCGGGAGTTTCGTGTTCGTCGGCAAC
GGCGACAGCGCACCGTTGCACAGCCCGCGCTATGTGTTCAACGACGCCGCCATTGCACCC
GCTGCCAGCCTGTGGGCTCGGCTGGCCGAAGACTATCTGGTGAAGGACGTGGCATGAGCA
GCAACGAACGCTTCCTCTATACGTCGGTGGATGATCCGCTGGCGCGGCCGCTGTTCGATG
GCCTGGAGCAGGAGTACGACAGCCGTTACGCCGACGTGCGCCGACGCATCGGCGGCAGCG
CCCGCGAGGAGCTGCAACGCTATCCGGCGCAGGCCTTCGCGGCGCCGGTAGGCGCGTTCG
TGCTGCTGCTGCGCGATGGTGTGGCGATCTCCGGCGGCGCCTTCATGCCGCACCGCGATC
CGGACACCGCCGAATTCAAACGCATCTGGACGCTGCCCGGGCTGCGCAGGCAGGGCATCG
CGCGTCGCGTGCTTCAGGAACTGGAAGACCAGGCGGCGCGGCAAGGGTACCGTCGGGTGT
TCCTGACCACCGGCTTCCGCCAGCCTGAAGCCGTCGGCCTGTACCTCAGCCACGGCTATA
CCGCGCTGTTCGACCTGCAGGCCGACCCGGAAACCATCGCGCATCTGCCGTTCGAGAAGC
ATCTACGTGCGCCGGCGCCAGTGCTTTCGCCGTCGCAGACCGTGCTGCACGGAGCCCACG
CATGAGCACGCCTTCGACTGCGCTGGATGGCATTGCCGCACCCCCCGCGCCAGCACCGGC
GTTGAAGATCGTGCCGGCCCGGCATCCGCTGCAGGTGGTCGGAACCCTTCTGGCGTTGGC
GTTGATCCTGATCGGGCTGCAATCGGTGCTGGGCAATCCGCGCTGGGGCTGGGGCACGTT
CGCCGAGTGGTTCTTCGCGCGCCCGGTGCTGGAAGGCCTGGGTCGCACGCTGCTGCTGAC
CGCACTCGGTACTGGTCTCGGTTTCGCGCTGGGCACCATGCTGGCGTTGGCCCGGGTGTC
CGGCTCGCCGCTGCTCTCGGCGGTGTCGTGGGGCTATGTATGGCTGTTCCGTTCGATCCC
GCTGCTGGTGCTGTTGCTGCTGCTGAACAACCTGGGCTACCTGTACAGCACCATCGAACT
GGGCGTGCCGTTCACCGGCATCAGCCTGTTCTCGTACCCGACCACGCAGCTGATCGGCGT
GTTCACCGCCGCAGTGCTCGGCCTCACCTTGAATCAGGCCGCGTTCTCGGCCGAAGTGAT
CCGCGGTGGCATCCTCTCGGTCGACCATGGCCAGTACGAGGCGGCAGCGGCACTTGGCCT
GCCGCGTGGCCGCCAGGTGCGCCGCATCATCCTGCCGCAGGCGATGCGTTCGATCCTGCC
GGCCGCGTTCAACGATGTGATCGGCCTGGCCAAGAGCACCTCGGTGGTCTACGTGCTGGC
GCTGCCGGAGCTGTTCTACACCGTGCAGGTGATCTACCGCCGCAATCTGGAAGTGGTGCC
GCTGCTGATGGTGGCCACGGTCTGGTACCTGGTGATACTTACCGTGCTGTCGCTGTTGCA
GCGGCGCGTGGAGCAACGCTTCGCGCGCGGCCAGCTGCAGCGCGAGCGCTCGGTGTCGCG
GGTGTCATCGCCCCCGCGTGTGCAGAGCGAAGCCGCACCGCGCGTAGCAAGCCGCCCGCG
TATCGCCCCCCAGGTTGAAGCGGGCGAGGGCGCGGCGGTGTCGCTGCATGGCGTAGGCAA
GGTGTTTGGCGACCAGCCGGTGCTGGAAGACGTGAACCTGGACCTGCGCGCCGGCAGCGT
GACCGTGCTGATCGGCCCTTCGGGCGCCGGCAAGTCCACGCTGCTGCGGCTGATCAACCA
CCTGGAACGCGCCGACGGCGGTTACGTGACTGTCGGCGGCCAGCTGATCGGCTACCGCCG
CGAGGGCGACACCCTGTACGAGCTGCCCGAGCGCGAGATCCGACGCCGCCGTGCGGAAGT
GGGCATGGTGTTCCAGGGCTTCAACCTGTTCCCGCACCTGACCGCGCTGGAGAACATCAT
CGAGGCACCGATCGCGGTGCGTGGCGTGCCGCGCGCGCAGGCTGAGCAGCAGGCGCGCAC
GCTGCTGGAACGGGTCGGCCTGGCCGACAAGGCCGATGCCTTCCCGCGCCAGCTGTCCGG
TGGCCAGCAGCAGCGCATCGCAATTGCCCGCGCGCTGGCCCTGCAGCCGAAGGTGCTGCT
GTTCGACGAACCGACGTCGGCGCTGGACCCGGAACTGGTGGCCGAGGTGCTGAGCGTGAT
CGAGGAGCTGGCCCGCTCCGGCACCACGCTGGTGATCGTCACCCATGAGCTGAGCTTCGC
CCGCCGCGTGGCCGACCACGTGGTGATGATGGACCAGGGCCGGGTGATCGAGCAGGGCAC
GCCCGAGGTGCTGTTCGAACGCCCGCGCCAGCAGCGCACCGCCGATTTCCTGGCCAAGAC
CCTGTAACCGAGAAAGGAACACCATGAGCCCTGCAGCACCGCGTCGTCCCTCACGCAGCA
CCCTGTTGATCGTGGGCGTGCTGGTCATCGGCATCACCGGTATCGTCTATTCGCGCGTGC
GGCAGGCACCGGATGCCGGCACCGTGGCCGCGACCAGCCTGGCCGGTGCGAACACGGCGG
TGTTGAAAGGCACGTTCGATCCAGAGGCGCAGTCATTGATCCCCAAGGGGTATCGCTTCG
TCACGCCCGGGTCCTTCACCGTGGCCACCCATCCAGGGCAGCTGCCGCTGGCCGACTACG
GGGCCGACAGCAAGGACGTTGTGGGCATCGAGCCCGACATCGCGCGCCTGATCGCCGATG
CGCTGGGCCTGAAGCTGGTGATCGTGCCGGTGGCCTGGGCCGACTGGCCGCTGGGTCTGG
AATCAGGCAAGTACGATGCGGTGCTGTCCAACGTGACGGTTACCGAAGAGCGCAAGAAGA
AGTTCGATTTCTCCAGCTACCGTTTCGACCTGCTGGGCATCTACACGCGCGCAGACGGGC
CGATCCAGAAGATCGAGAAGCCGGCCGATGTGGCCGGGCTGAAGGTGGTGGTGGGTGCCA
GCACCAACCAGGACCAGATCCTGCGGCAGTGGGACCAGCAGAACATCGCGGCGGGATTGA
AACCAGTGGAGTACCAGTACTTCGATGACGCCGTGGTCGGCCGGTTGGCGGTGATCACCG
GCCGTGCCGATGTGTCGTTCGAGCCCAACGCCACCGGCGCCTATTCCGCACGCGACGGTA
AGGTGCGGCGCGTCGGCCTGTTCCCCGGTGGCTGGCCGAACGCTGCGGCGATCTCGGTGA
CCACGCGCAAGGGCAGCGGCCTGGCTGATGCAGTGACGCAGGCGCTGAACACCCAGATCG
CCAGTGGCACCTACGCGCAGGCGCTGAAACGGTGGAACGTGGCCGAGGAAGCCGTGCCGC
AGTCGCAGACCAACCCGCCGGGATTGCCGACGTTGCAATGACACCGGGCGTGGCCCGGCG
CGACCTCCGCTTTTGTAGAGCCGAGCCATGCTCGGCTGCTTTACCAACGCGCCTCCAGCG
TTCTGAACGGTTTCGCCAGGCGCACGCCCTCGGCGTCGAAGTCGGAAACGCTGCGTCCGT
CCACACGCACCGTCTTCGGCATCGTGCGCGCCGGCCACCAGACCTTCACCGCCGTTCCGC
CGCGCAGCCCTTTGCCAAGCCCCACCGTCAGCACCCCGTCGCGCTGCAGCGCCTGCATCC
GCAATGTGCCATACGCCGTCGGCAGGCGTTCCACCGTCAATCCATCCCCCGCCACCCACG
AGGGCGGTGTGCCCGGCAGCAGCGAGAGCGCATCATCGTCTTCGCGCATCAGCATGCCGA
ACAGGGTGCGGCCGTATTCGGCGCCGATCCAGGTATGCGGCATGTCGCCGAGGTAGCGCG
GGAAGCGCAGCCGTGAATGCACTACTTCGGCCAGTACCTGCCATTCAAGCGGGCGCCGGT
CATGAAGCAGGCCCTGCAGCAGCTCGTCAGCCACGTCTGGCTGGCCCAGGTGCACATAGC
TCAGCACGTTGCGGATCTCGTACGGCGTGTAGGCATACAGCGCACCGGGCTGGCTGCGCT
TGCGCACGTCTTCCAGGTAGCGGGCGAAGGTGGTCCGCAACGCATCTGCCGGCAACACGC
TCTGCGCGCCGGTCGGGTCCAGGGCGATCGACACGCCCGTGGGGTCACCATCGCCAAGAT
CGGCCGATGACGGAATGAAGTCGATGCCCTTCCACGCCATCGTTGCGCGGATCGAGGCAC
GCAATGCGTCGTACAGCGCTTTGTACTGCTCGCGCGCCCAACGGGCGGTTTCGTGGTCGC
CCAGCGCCTCGGCCAGCCACGCGCCGTCGTGCCACCCCTTCAGGCCCCAATAGTCATCCC
AGTAGCTGTGGGTGGGTGATGGATAGCCCTCATGGCTGATCGATGGTGCAAGGATGCCCG
CAAAGCGTTCCGGGGCAGGCTGGTCAGCCTTGTAACCGGGCACCAGCGTGCGCTCGCGCA
GTTCCTGCAGGAAGTGCAGCGCGGCCTTCACCTTCGGCAGGTAGTCACGCACCGACTCGG
GTCCGCCATCCAGCCGTGCAACGTCGGCGACCAGCGCCACGTACTGGCCCTGGCTGTCGT
ACTCGATGTCCGAACCGAAGCCGGTGTTGACGCTGCCATCGTCATTGAGGATCGGCGAGA
CCAGGCCGTTGGCATGTACGCCGTGTTCGCTGTACCAGGCCAGGTAGTCGCGCGCGACCT
TGGCCTCGCCCATGCGCAGCAGCACGGCCGAGGTGGCCATGCCGTCGCGGATGAAGGAGC
GGTTGTAGTTGCGCGGGCCGGGCTGCATCGCCGGGCCGGTCTGGTTGATCAGCATGTAGG
CGGCCTGCGCGCGCAGCATGTCCACCAGTGATGGGTCGGGCAGGCGCAGGCCGACCTGGC
CCAGCCGTGCCTGCCAGTCCGCGGACGCCTGCGTGGCCAGTGAATCGAACGCCGCATTGG
CATCGCGGGGAAGCGTGGCCAGATCCAGCGCAGGCGCTTCGGGCAGCACGCCATTGGCAT
CCGCGGCGGCGGTGCCCAACGGGAACGCGACCACGATGGCATCGCTGGTTCCCGGCGCCA
ACGAGACGCGGTAGTCCAACGCCGCCGAGGCAAGACCCTGGTCATCATGCGCCTGTTGCG
CGGAAGGCAGTTGGCCGGCAGCGATGTCCGCGGTGATTTCCGTTGCGCCATCCCTGCCGA
ACGGGGCCGCGCCGGACGCAGCCACCGGCGTGAGCGAGTGCAGCAGCGTGCGCCCATTGA
TGCGCACAGCCTGTCCATCGATCGCCACATCGCGAATGGGTGACAGCCCGCCGTTCTGCC
ATGGCGGATTCATCTGCATCGGGCGCACGACCAGGCTGAGTGTGCCGTCGATCCGGGTTT
TTCCGGTGTTGTGCAGGCGATGGCGGAGGAAGGTTACCGGCTGGCCATCGCGCTCGATGG
CGAACACTTCACTGCGCAGCTCCAGGCCGGGTTGCGGTGACCAGGTGGCGGAGGGCATCG
GCTTCCAGCCATCCCGCAGCGCGTGCTGTATCGGCTGTCCTGCCGCGCCAGCGGCGCGGC
CGTCAGCACTTCGCCAGATCGGCTGCACCAGTGGCGCGCCCTTGAAGGCTTCCAGATTGC
CGTATTCGTCGAAGATCGACTTCTGCCGGCCCGCATGCACGCCCACTGCGGTCCAATAGG
TCTGCTGCATCTGCAACGACGCCGGGAACAACGCGCGCTGCGCGCCGCTGGCAGCGATCT
GGTAGCGCTTCATCGGCGTCATCACGGCTTTCGGGCCGAGCAGGCGCAGGCGCGCGATCT
GCGGTGCAGCGCCGTCCACGCTCAGGCGGAATGTACGTAACGGTTGTGCTGCAGTGGCGG
CCAGCCAGCTTTGTCGATGATTGGCCGCTTGTGCATCGTGTGCGAGGTCCTGCCAACGGC
CCTGTGCATCCTGCACCTGCAGTCGCGCGGCGCCGCGCGCGCCATCGGCCCAGTCGACGA
CCAGGCCAGCCGTTGATTGGGCCCGCGGCAGCGTGATCTCGAACGTATGGGATCCATTTG
CCCCGGCCGGCATCGCGACGGTGCCGCCGCCTTGCCAGAGCGCCGCTGCCTGCGTTGCAT
CGATACCGCTGATGCGTGCGCTGAGCGTGCTGTCCAGTGGCTCCATCTCGAAGATCGACA
CGCCCCAATCGGAGGTGCGCTGCGGGCTGGCCAGCCGCAGGTAGCGTGCCTGCCGCGGCG
CGAAGTACAGCGTTTCCACGTCGCCCAGCGAATCGGCCATCGTGTACGCGGTCTGCCACT
GCGTGCCGTCCAGCGAGGTCTGCAGTGAATAGCCTTCCGGGTTGGAGACATCCCAGGTAA
GGCGCGCACCGGCCAGCAGGGTGGGCGCGCCCAGATCGATCTGGAACCAGTGGCCCGGAC
TGAAGGCGCCGCCGGTCACGGTCTTCGGGTCGCCGTCGATCAGGTGGCCGATCGCCATCG
CCGGTACCTGCTGCGAGGAACTGCTGGCCTGCCATTGGCTGCGCGGGGGGAGGGTCTGTG
CCTGTGCGCTGGAGGCCAGGGCGGCCAACAGCAGGGCGGCGGCAGATCGCCATGGGATAG
CTGAGCGGGAGACCTTGGAGCGTTCGGCGCGCAACGTCATTACGGACTGCCTCGCAGGTT
CGACCGGAATCGGGCGAGCGCTACGCTAGCAAGGGATGTAATCGGTTACATGACGCACTG
CAGCGCCGCAGGCCGCTTCCGTGGTTGACGCAGCCGAGCATGGCTCGGCTCTACATGGCT
TCCGGCAGGTCAAACGGCATCCCCCGTTAAAGCTCCACCGTCTCCCACCATCGCGTACCC
GCCTGCGGCGCCTGCATGTCCAGTGCTTCGCCCATCATCGGCGTGGCCACCGGCACAGTC
TTTGCGGCCGCCAATGCCGTGATGCGCTCGAACGGCTGCTGCCATGCGTGCAGGGCCAGA
TCGAAGGTGCCGTTGTGGATCGGCAGCAGCCACTTGCCGCGCAGGTCCAGGTGCGCCTGC
AGGGTCTGTTCCGGCTGCATGTGCACGAACGCCCAGCGCGGATCGTAGGCGCCGGTCTCG
ATCATGGTCAGGTCGAACGGTCCGTACTTCTCGCCGATGGCCTTGAAGCCATCGAAGTAG
CCGGTGTCGCCGCTGAAGAAGATGCGGAAGTCGCCGTCCTGGATCACCCATGACGCCCAC
AGGCTGCGGTCGCTGTCACCCAGCCCGCGGCCGGAGAAGTGCTGGCCCGGGGTCGCGGTC
AAGCGCAGGCCACTGGCTTCAGTCGACTGCCACCAGTCCAGCTGTTCCACCTTGCTGGCG
TCCACACCCCATGCAATCAGCTGGTCGCCGACGCCGAGTGGTGCGATGAAGCGCGCGGTC
TTGCCGGCCAGCTGCATTACCGCGGCACGGTCGAGATGGTCATAGTGGTTGTGCGAGAGG
ATCACGCCGGCGATGGGCGGCAGTTCGTCGATGCTGATCGGCGGTGCGTGGAAGCGCGCC
GGCCCCATCCACTGCACCGGTGAGGCGCGCTCGGAGAACACCGGGTCGGTCAGCCAGTAC
TGGCCACGCAGCTTCAGCAGGATCGTGGAGTGCCCAAGCCGGAACAGGCTGCGATCCGGC
GCAGCATCCAGGGAGGCGCGGTCCAGCGGCTTCACCGGAATCGGGTGGGCGGGCACGGTC
CCCTTGGGCTTGTTGAACAGGAACGTCCACCAGATCTCCGCACCGTCGCGCAGGCCCATC
GCCGGACGGGGCAGGGCATTGCGGAACTTGCCGTCGCGGTACTGCGGCGAATCGGGGAAG
TCGGGGAGGGACCAGGACTTGCAGAAGGTGTAGGCGGTCACGGCGAGGATTCCAAGCAGG
AGGACAAGGAGCAGGCGCTTCATGGGTGACGTCCGCTGGGTACACTGCACAGTGTAGTTT
CACATTTTTCAAAAGTACACTACTGGGTGTAAAATGGTGGCGTCCGTTCAGCTATCCGGT
TTCCGCCATGCCCCGTGCCCCACAACGCCTGACCGACCGCAAACGCGAGGCCATCGTGCG
CGCGGCGGTGGAGGAGTTCCGTGCATCGGGCTACGAGGCGACCAGCATGGACCGCATCGC
CGAGGTGGCCGGGGTCTCCAAGCGCACCGTCTACAACCACTTCCCGAGCAAGGAAGCGCT
GTTTTCTATGATCCTGGAGGAGCTGTGGGAACGCAGCGTGGCCAGCGACGCACTGCCGTA
TCGCGCGGACCAGCCGTTGCAGGCGCAGCTGCTGCAGTTGCTGGGCCAGAAGCTGGAACT
GCTCAGCGATGCCAACTTCATCGACCTGGCACGGGTTGCGATGGCCGAGGTCATCCACTC
ACCGGAGCGGGCGCAGGCCATCGTCTGCCGCATGGGCGAGAAGGAAAGTGGCGAGAGTGC
GTGGATCCGCGCAGCGATCGCCGATGGCCGGTTGCGAGAGGTTGATCCGGAATTCGCCGG
CCACCAGCTGCATGGGCTGGTGAAGAGCTTCGCGTTCTGGCCGCAGGTGACGATGGGGCA
GGCACCGTTGAGCGCACAGGAGCGTGCACGCGTGGCCGAATCGGCGGTGGCCATGTTCCT
GGGTTTCTACGCGGTCTAGCTGGCGGCGAAGCGGCGGAACTCGTCGGCCGGCAGCGCCGC
CGAGTACAGATAGCCCTGGCCGACATCCACGCCCAGCGCGCGCAGGTGCTGTTCCTGCGC
CAGGGTTTCGGTCCCCTCGGCCACCACGATCGCGCCGCAGCGGTGCGCGACTTCGACGAT
GAAGCGAACGATCGACTGCGACTTGGCGTCGGACAGCGTGGCGATCAACGCCTGCTCGAT
CTTGACCTCGGCGATGGCCAGCTGCGAAAGCAGGATCAGGGTCGAATAGCCCGCGCCGAA
ATCATCCAGCGACAGGGTGACTCCGGCCGCCAGCAGCTGTGCGATGTTGGCATCGACCAG
GTCACGCTCGACGATCTCGGTCCACTCGACGATTTCCAGCCGCAGCATCGCGCCGGGGAT
GTCGTGCAGCTGCAGCAGTTCCTGCAGGCGCAGGCCGAAGTCGGGCAGGCGCAGGGATTC
GGCTGACACATTGACTGCGATGGTCAGCGCCGCGCCGTCCTGCCGGCAGTGCTGCAGGAA
GTGCACCGCCGACTGCAGCGTGGCCCATTCCAGGTCTGCCAGCCGGCCCTGCCGGCGCAG
CAGCGAGATCACCCGCATCGGTGCAATCGGCCGGCCTTCGCCATCGCGCATGCGCAGCAG
CGCTTCGGCGCCGACCAGCTGGCGGTCCTGCAGGCGATGCTTGGGCTGGTAGCACAGCGG
TGCGTCGCCCTGCTGCAGCCAGCGTTCGAGGGCGACTTCGATCAGGGCGTCGATCTCGCC
GTCGCGCTGGATCGGGTCGTCGAAGAACACGACGCCGGATTCGATCGCGCTCAGTGCCAC
GGTGATCGCGCGGAACGGAAGATGTCCTTCGTCGGCATCAACGGGGGGCTTCAATTCAAC
CACCGCACAGCGGAACAGTGGCCGGAAGCCAGGCCAATCGCGGCCGACCCGATCGGCCAG
GTTGCTGGCCAGCTCGGTGATCTGCGGTTGTATGCGCAGTTCGGACAAGGTCATGCCGCG
CACCAGGATCGCCAGCGCGGCATCACCGAACTGGTAGACCTCCACGTCGTCCACCGCCAG
CGATGGCAGCAACCGGTGGACGTCGGCCGGTGTATCGCGCTGCCACAGGCCGTTGTCCTG
CAATGGCCCGTAGCGCAGGCGCAGATCGCGCAGGTTGCCCATCTCGGCCACGATCAGGCA
GGCCTTGCCGATGCCGTCGTTGTCGCGCCAGTACCGCTGCAGGCGTTCACCGAGCGCACG
CATGTTGGGCAGGCCGCTGATCGGATCGATGCGCAGCCACGCCTGTTCGCGCTGCCGCTG
CGCATCGATCTGGGCATCGTTGTAGACCAGTGCGAACACTGCGCCGAGTACCAGCAGCGA
GACCGGCAGTGCCAGCACACGCTGGATCGCCAGTTCGGCCACCGGTAATTGATCGGCCCC
AATGATCGCCACACCCAGCGCCAGGCCCAGGGCGGTCATCCCGATACGCACGGACCACGC
CTGCAGGATCATGCGTGGCGAGAGTTCGTTGAGCATGCGCGGGTGCAGGCGCCTGCGCAG
CCAGACGCCGGCCACCATCTGCAACACGGCCTCGAGGCTGGCAGGCAGGAAGAACTGGGT
GCCGACGAACTGGTAGCGGGCGAGCAGGGCGGCGGCCAGGCAGGCCAAGCCGCCGCGCCA
GCCACCGAGCAGGCCACTGACCAGCAGGATGTCGAAGCCGAGGTGCAGCTTGACCACACC
CTGGGTGTAACGGGCCACGAACCAGGAATTGAACAGGTAGATCAGGCCCAGCGCTATGCC
GACATACAGGCGCCGTCCTTCAATGGCGTGCCCGGCGCGACGGGTGGCGATCAGCAGCAC
GCCGATCATGCCGATCACCGCCGTGGCCTGCAGCAGGTACAGCGGCAGGCTGGGCAGGGC
GCTGTCCAGGACCTGGGCCGAGACCCGTGAAAGCGCATCCATAGCAGGTTCCCGCCTGTG
ACCGACGGCCAGTGACGAGCAGGGTAAACCACAGGCGCCTGTGCGGCCACCAAGGGGCAG
GCCAAGGTCCCTGCGGTCAGTAGCGCGGGTCGGCGATGGCGGGCAGCACCAGTTCGCGCA
CGAAGGAGGACGGTGACAGCTGCAGCAGGGCGCGTACCATCGCCACGACATCATGGACCG
GCACCAGTGCGCCGTCGCCGCGCGCTGCGGCGTCCGCTACCGGCACTGACAGTGCATCGT
CGGTGTTGAGGTAGCCCAGCTGCAGGCTGGTTACCGCCAGGCGCCGATCCCGGAAGCCTT
CGCGCAGCGCATCGGCGATGCCGTTGAGCGCGAACTTGGATGCGCCGAACGCCACTTCCG
GGCGGCCGCTGCGCGGCAGCGCCGAGGTCGAGCCGGTCAGCACCAGCTGTGGACGTGCTG
CGCCCAGTACCCTCGGCAGCAGGCGCCGCAGCAGCACCAGGTTGGCGGTGATGTTGACGT
CGACCAGCTGGGCAAGCGCGGCATCGCTTTCGTCGAGGAAGGCGTACCCGTCGCTGAAGG
CCGTCTCTTCCCAGATGCCCAGGTTGTGGATGAGCACATCCAGATCGGCCGGCGCCTGCG
CTGCGATGTGATTGGCAGCAAGGGTGGGCTGGGACAGATCCGCTTCGATCCACTGCAGGG
TGACGCCCTCGGGGCATTCAAGGTCGTGCGGGCGGCTGCGCGAAACGCCGATGACGGTGT
CGCCCGCACTGCACAGGCCTTCGACGAACGCTCGACCGAGGCCCCTGCTGGCGCCGATGA
CCATCAATTTCATGTGGCTTCCTTGTTGTGCTGCGGCGGCCTCAGTCGGCCGCCAGAATG
GTGTCCCAATCGGCGAACGCGCGCAGGCCGCTGCGTCCGGCGGTGATGATCGAGGCGGTG
TTGTCGAGCTGGCAACGGTATTGCGGCTGCAGCCCGGACGCCCGCGCGGACACGGCCATG
GCGTGTACCAGCTGTCGCGCGTGACCGCGACCGCGGGCCTCGGGCAGGGTCAGTACGCCC
ATATCGGCGAAGGCTGGATCCAGGCTCCAGGGGTACATGCTTCCCGCAGCGACCAGGCGC
TCGCCGTCGAAGGCACCGAACACCTGCCAGTGATCCAGCTCGACCCATGCGGCATCGAGA
TCGTCCTCGCTGGCGGTGGCCTGGAACGCGTTGAACGCTGCCGCGTCGGTCGCGCCGAGG
CGGCGGATATGTGGTGGGGCAGGGTGTTCGGCGAGGGCGGCGAGTGTTGCGGTGGGGAAG
TAGAAGACACGATCCGCGCCGTGCGTATGCTGGCCGAGCTGCTGCAAGCGCTGTTGCAGC
TGCGCCAGTGTCCAGTGCGGTTGCGCACGCAGTTGCAGGCGAGCGGCCAGGGCAGGACGC
AACAGCGCTCGGGCGGGGCCCGCGACCGGCTGTAACAGCATGCCGTCCTCACCCTCATCG
ACATCATCGCTGCACGCCAGGAGCAGCTGCGGCCCCTGCTGCAACGTGCGCTGGCCGGCG
AACACGCGCTGCCAGGCAGCATCGATCAACGGGGAAATCGCATCATCCATGACAAACGGT
TCGCTCAGTGTCGGGGCAGTTCAACCTGCAGGCCTGCGGCCTTCCATTCGGGATAGCCGG
CGGCCAGTCGCTGCGCGCTGAGGCCGGCTTCGCGCAGCATCATCACTGCATCGTTGGACA
GCACGCAGTAGGGCCCGCGGCAGTACGCGACAATGTGGACGGCGCGCGGCAGTTCGTCCA
TCCGCGCGTGCAGTTCCGTAGCGGGAATGTTCAGCGCGCCGGGCAGGTGCCCCAGATCGA
ATTCCTCGCGCGGCCGCACGTCCAGCAGTACCACGCTGTCGCGTTGCTCCAGCAGCTGCT
CGACGGTCAGCCCTTCCAGTGCATCGCGGCGCTGCAGGCTGTCGGTGAGGACGCCCTGCA
TTTCGCTGCGCTGGTGGTCGGCATAGTCGCGCAGCGCGGCCAGCAGGTTGGCCAGTGGGC
CGTCAGCGCTGCGGTAGAGGATGCGCTTGCCGTCACGGCGGGTCTGCACCAGGCCGGCAC
GACGCAGCTGCTGCAGGTGCTGGGAGGTATTGGCCACCGACAGGCCGCTCAGTTCGGCCA
GGCGCTCGACCGCACGCTCGCCCTGGGCGATGTGCTCCAGCAGGGCCAGGCGGTGCGGGT
GGCTCAGGGTGCGGGCGATCTCGGCCAGCGCTTCCAGCGGGGACGGTGGCAGCTCGGTTG
CAGCGTTCATGCCGGGCACGCTAGCATCGCTCCATCATTCAAGCAAATAATTGAAGGTGG
GCGGAATGAGTGGCTGGGCGACGACATTGGTGATCGATGCGGTAGTGATCGGCGTGGGCG
CGACCGCGCTGATGGATCTGTGGGCGTTGCTGCAGTGCAGGCTGCTCGGCATTCCGTCGC
TGGATTTTGCGATGGTCGGCCGCTGGCTCGGCCACCTGCGGCGTGGGCGCTTCCGCCATG
AGGGCATTGGTCGTTCGCTGCCGGTGGCCGGCGAGCGCGCGCTGGGGTGGACCGCGCATT
ACGTGATCGGTGTGGTCTTCGCCGCGGTGTTGCTGGCCGTGGTCGGGAACGGTTGGGTGC
AGGCACCGACCCTGTGGCCGGCGCTGGCCTTCGGCATTCTCAGCGTTGCCGCGCCGTTCT
TCATCCTGCAGCCGGGCATGGGCGCCGGCATTGCCGCTTCGAAGACCCCGGCGCCTGGCA
AGGCGCGGCTGCGCAGCCTGGTGGCACACAGCGTGTTCGGCGCAGGCATGTACCTTTCCG
CGCTGCTGTTGGCCGGGGTCCGTGCAGGATGAGCGAGAATCCGTAGGGTCACCGGCACCA
GGAACATCCCGCCATGGAAGCACCCGATCCCTTCACTGATGGCATGCCGCTGCCGTGGGC
GTGGCGGGAAACATTGGCCGATGCGCGCATCGAGCGACAGTCGATCGGCGTATCGCGTGC
GGACGTTGCCCGCGTGCATCGTCCGGGGCAGGCCGATGCCTTCCTGAAATCGGAAGTGAT
AGACACCTTCAGTGAGTTGGGCGATGAGATCGCGCGCCTGCGCTGGCTGCAGGCGCAGGG
CCAGCCGGCGCCAACGGTAATTGCCACCACCGAAGAAGCGGGCCGGCGCTGGTTGCTGAT
GAGCGCGCTGCCCGGCCGCGACCTGGCCTCGTCGCCTGAGCTTCCGCCCCAGCGCCTGGT
GGAACTGCTGGCCGATGCGCTGCGGGGCCTGCATGCCATACCGGTGGCGGCCTGTCCGTT
CGACCAGCGGCTGGCCTCGCGCCTGCAGGCCGCGCAGGCACGGGTCGAGGCGGGCCTGGT
CGACGCCGATGACTTCGATGACGAGCGCCTGGGGCAGAGCGCACAGCAGGTGTTCGCCGA
ACTGCGCGCTACCCGGCCCAATCACGAGGATCTGGTGGTCAGCCACGGCGACGCCTGCCT
GCCGAACCTGCTGGCAGCCGAAGCCCGTTTCAGCGGTTTCATCGACTGTGGCCGGCTGGG
TGTGGCCGATCGCTACCAGGATCTGGCGCTCGCCGCGCGCAGCCTGGTCCACAACTTCGG
CGACACGCGCTGGGTCGCGCCGCTGTTCCGGCGCTATGGCGTTGTGCCCGACGAACGGCG
GCTGGCGTTCTACCGTCTTCTCGACGAGTTCTTCTGAAACCGCACAGGGCAGCGTAGGGC
AGGGCTGAACGGCACCCTGCCAGCGGATGCGCGCGCCCTTAAAAATGGACGAACGTTCGT
TCACTATTTGTGGCATGAACCGAACCGACCGCAACGGGCAACGCATCGCGCAGATCCTGC
AGGCCGCCCTGCAGTGCTTTCTCGTGAAGGGCTTCCACCAGACCAGCATGCGTGACATCG
CGCAGGCGGCCGGCGTCAGCCTCGGCAATCTCTACAACCACTTCCCGGGCAAGGAGGCGA
TCATCCTTGCGGTGGCCGTGGCCGAAGGCGAGGAACTGGCACCGTTGCTGCAGCGACTGG
CCGCGTCCGATGGCGAGCGCGCACGGGTGCTGGTTTTCCTTCAGGACTTCCACGCACTGT
GCCAGCAACCGGAGTGGGCAACGCTCGCCGTCGAAGTGCTGGCCGAGAGCGCACGCAATC
CGGCCGTGGCCGAGGCATTTGCGGCCAATCGCAGGCAATTGCAGGCGACGCTGGCCGAAG
CCCTGCAGCAGGTGGCACGGCGCGAACGTCGGCGCCCCGTGCTGGCCCCGGCACTGCAGG
CACAGGTGCTGCTGGATGCCATCGAAAGCGATGCCCTGCGCCGAGGGCTGGGCGAAGCCG
GGGGCACCGATGAGGCATCGCTGGATCTCGGCCTGCTTGCGCTGCTGCTGGGCGCACGCG
CATGAGCGCCGTCGACCGGCGACTGCACGGCGTTGATCTGGCGCGTTACCTGGCCTTGGC
CGGCATGGTGCTGGTCAACTTCCGCCTGGCGATGGCCGTGCCGGCAGAGGGCGCCGGATG
GTTGGCAGGCGTCTTCCACTTTCTGGAAGGCAAGGCTTCGGCGACGTTCGTTACGCTGGC
CGGGTTGGGCCTGGTACTGGGCGCGCATCGGCAGGGTTGGTGGCCGGCCAGTGTGCAGAC
CTGGCGGCGCGCACTGTTCCTGCTGGTGCTGGGCCTGCTCAACCTGACGCTGTTCCCGGC
CGATATCCTGCATTACTACGCGGTGTATTTCGCGCTGGCCGTGCTGTGGCTGCGGGCCTC
GCCGCGGGTGTTGCTGGCCAGCATCGTGGGGATCGCGGCCTGTTCGTTCTGGGCGTTGCT
GCACTGGGACTACAGCCAGGGATGGAACTGGCAGACGCTGGAATACGCCGGTCTGTGGCA
ATGGCCGGGCGCGGCCCGCAACCTGCTGTTCAACGGGTTCCATCCGCTGCTGCCGTGGCT
GTGCTTCTTCCTGCTGGGCATGCTGCTGGCGCGGCTGCAACTGTCGCAACCGCGGGTCCA
GCGCGCGCTGCTGGTGCTGGGCCTGATGCTGATCGTGGCTGGACATGGCGTGCAGCAGCT
TGCGCAGGGAACGCCCTGGCAGGCGTGGCTGGGAACGCAGCCGATGCCACCGGGACCGGC
CTACGTACTCACAGGCGCGGGCGCGGCCTGCAGTGTCATTGCCGCCTGCCTGTGGCTGAC
GCGTGTACGACCGGGTGACTGGCTGGAACCGTTCACCGCGGCCGGGCGCATGACCCTGAC
CCTGTACGTCGGCCATATCCTGCTGGGCATGGGCACGCTGGAAGGCCTGGGCCTGCTTGA
TGGCAGCGCATCGCTCGCGTCGGTGCTGCTGTGGGCATTGTTGCTCCTGATGCTGGCCAC
GGGCGCAGCGTGGCTGTGGTCCTGGCGGTTCGCGCGGGGCCCATTGGAAGCGGTGATGCG
ACGCGTCGCCGGCTAGCACTTTGGTCGCGCAGGCACGATGTTGTGACGGACATGTCTGTG
TCGCGGCCCGCGCATCTGCGATAGTGGCGGCAGGTAATACTCTCCGCTTGCATCCATGTC
ATTCGCTTCGGCGCAGCATCTCGGCGAAGTCCTTCAGCAGTCCTATGGCATCACCGCCAA
TGCCGTGGTGCCACGCCCGGTTGGCGCCGATGCCAACGCCAGTGTGTATCGCATCGATGC
ACGGCGCGGGCAATGGTGGTTGAAGTGCCGCAGTTACCAGGTTGCCCCTGCCGTCTGGGA
CACCCTGCATTGGCTGCGCGGCACGCTGGGCATCGAGGAAATCGTCGCGCCCTGGCCAGC
CCTGACCGGTGGAGCGTCAGTGCAGCGCTGGGGCCTGCAGTTCACCCTGTTCCCGTATGT
GGAAGGCCAATCCGGCTTCGAGGCGGCGTTGAGCCGCACGCAGTGGCAACGATTGGGCGA
GGTGCTGCGGCGCCTGCACGAGGCGTGCCCGCCACCGGCGCTGCAGGAGGCGCTGCCGAG
CCTGCGGATGGAAACCGCGGCGCTTGATACGGTCGGGCAATGGCTGGCCGGCGAGGGCCT
GGCGGCCGCCAGGGATAGGCTGGGCCGCGCCTTCGTATCCGTCTGGGACCAGCAGCATGC
GCGCATCGCGGCGCTGCATGCGCAGGCACTGCAGCTGCACGCCGCGTTGCAGGATGTCCC
GGTGCGGCTGCACCTGTGCCACACCGACCTGCATGCCGGCAATCTGCTGATGGGCAATGA
CGGCAGCCTGCACCTGATCGATTGGGATGGCCTGTCGCTGGCCCCGCGCGAGCGCGACCT
GATGTTCATCGGTGGCGCGGTCGGTGGGCGCTGGGGGCGCGAGAACCCGTTGGGATTCGA
GGAAGGCTATGGCAGTGACCGCGGCGATCCACGCTGGATCGCCTGGTACCGGCACTGGCG
CATCCTGCAGGACCTGATCGAGTTCCAGCAGGTCCTGCTGGGCAGCGATGGAGAGGACCG
TTCGCCGCAGCTGCGCCGGCAGTCGCTGCATTTCCTCAGCGAACAGTTTGCACCGGGCAA
TGTATTCGACGCGGCAGAGCGGGTGTATCGCGCGCTGTAGATCCACGCCATGCGTGCATG
GCATTTTCTACGATGAACCCTCACGCTGCGCGATGAGTCGAGCATGGCTCGGCTCTACAG
GGGGCCGCGGGGTGTGGAGCTACTCTGCGGGCTTGGCCGCTGCAGAGGCCGCCGCGCTTG
CAGCGCGGCGTGACAGCACGGCTTCGCGGTGGGCGATGTAGGCGTTGGCGGCGAGGATGA
TGCCGGCACCGATGATCGTCCAGCGGTCTACCGTTTCCTTGAACAGCAGCCAGCCGAACA
GCGTTACCAGTGGCAGCTGCAGGAAGCTGATCGGGGTCAGGGCAGAGACCTCGCCCAGCC
GTAGCGCGCGGGTCCACAACAGCTGGCCGACGGTGCCGAGCACGCCGGTGGCCAGCAGCC
ACAGCCAGGCCGACCCGGTCGGCCAGACCCAGACGAACAGCGCCGGCACCAGCGACAGCG
GCACCCAGAACACGTAGGTATAGAGCACCACGGTATCGGCACTGTCGACGCGGGTCAGCT
GCTTGATCTGGATCGCCACCAGCGAGCTGAGTACCGCCGCACCCACCGCGACCAGGCTGC
CGGCGGTGAAGCCGGCGGTGCCGGGACGCACGATCACCAGCACGCCGATGAAGCCGACCA
CGACCGCGGCCCAGCGGCGCACGCGCACGGTTTCACCCAGCCACAGCACGGCGGCAATGG
TGACGAACAGCGGCGTGGAATAGGAGAGCGAAACCGCCTGCGCCAACGGCAGGTGACCCA
GCGCCCAGAATGCGCACAGCATCGAGCCCAGGCCGATTGCACTGCGCACGAAATAGCGTG
GCAGCTGCTGCGTCCTCAAGGGCGCACGGCCGGGCCGCAGCAGCATCGGCAGCAGCGCAA
GCAGGCCGAAGGCGTTGCGGAAGAACGCCACTTCCTGGGTGGGCACGTAGCGCGTGGCAT
AGCGGATCGCCACCGCCATCAGGCCGAACGCCATCGTGCTGCCGAGCATCAGCAGCGCCG
CCCGCATAGGGGTGGCGCTGGGGGAAAGGGTGGGGCTGTTCACCACTGTGCGCCGAGCAG
GCGGGGCTCCGGTTCGATCGGCACGCCGAATTTTTCCAGCACCGAGGCCGAGATGCGGCG
CGCCAGCGCCAGCAGTTCAGCGCCGCTGGCATTGCCGTGGTTGACCAGCACCAGCGCGTG
GCTGGGAGCCACGCCGGCATCGCCGTCGCGGAAGCCCTTCCAGCCGCAGGATTCGATCAT
CCAGGCCGCCGAGACCTTGCGCTTGTCGTCCTGCTCGGCCGGGAACACCGGCAGGTCGGG
GAAATGCTGCAGCAGCACGTCGACCTGCTCCAGCGGCAGCACCGGGTTCTTGAAGAAGCT
GCCGGCATTGCCGAGTACCTCCGGGTCGGGCAGCTTGCGGCGGCGGATCGCGATCACCGC
ATTGGCCACGTCCACCGCGCCCGGCAGCTCCACGCCCTGTGCCTGAAGTTCCTCGCGGAT
GCCGGCGTAGTCCATGCGCAGATCGTGCAGCAGTGGCAGTTTCAGTTCGATGGCGGTGAT
CAGGTAGCGATCGGGCTGTTGCTTGAACACGCTGTCGCGGTAGGCGAAACCACACTGTTC
GTTATCCAGGCGCACCCAGGCCTGTTCCTGGCAGTCCCAGGCTTCGACCGCCTGGATGAA
CTCGCCGACCTGCGCGCCATAGGCGCCGATGTTCTGGATCGGTGCGGCACCGGCGGTGCC
GGGAATCAGCGCCAGGTTTTCCAGGCCGGACAGGCCTTCCTGCAGCGACCACATCACCAG
GCCATGCCAGGGCACGCCGGCGCCGGCGCGGATCACGGCATGGTCGGCGCGGTGTTCAAG
GAAACTGATGTCGCGGTTGCCGAACACCAGCACGGTACCGGGCAGGTCCTCGGCGATCAG
GACGTTGCTGCCGGCACCCAGCACCAGCAGTGGGCCGTTGGCCACCTCGGGCAGTGCCAG
CACCTCCGGCAGCAGCGCGGCATCGTGCAGTTCCAGCAGCTGTTCCGCATTGGCCTGCAC
GTGGAAGGTGTTCAGTCCCTGCAGCGGCGCATTTTGGGTGAGCGTCCAGCGCAGCGGGGC
GTTGCCGTCGATGGTGTCCATGGGCGCGCTCACAGTGGGGCCACCGCGCCGCGGCTGGGC
GCTTCGCGGCGGCGACGGATCGCCTCCACGCATTCGGAAACCAGCGCCGGTCCACGGAAG
ATCAGGCCGCTGTAGCACTGCACCAGCGCGGCACCGGCCGCCATCTTGGCCACGGCATCG
GCACCGGACAGGATGCCGCCGACGCCGACCAAGGGCACCGACTCGGGCAGGCGCGAGCGC
AGGCGGCGCAGCACCAGCGTGGACTGCTCCAGCACCGGCGCACCGGACAGGCCACCGGCC
TCGTTGGCCAGCGGATCGCCGGCCACCTTGCTGTGGTCGATGGTGGTGTTGGTGGCGATC
ACTCCGTCCACCTGCAGCTCGCCCAGCACGCGGGCGGCGGCATCGATGTCGCGCTCGCTG
AGGTCCGGCGCCACCTTCACCAGCATCGGTACGCGGCGGCCGTGGCGGGCCGCGAGCTCT
TCCTGGCGGTCACGCAGCTGGCTGACCAGCTGGCGCAGCGCGGTTTCTTCCTGCAGTTCA
CGGAGGCCGGCGGTGTTGGGCGAGGAAATGTTGACAGTGATGTAGTCGGCCAGCGCGTAC
ACCTTGTCCAGGCAGGCGATGTAATCGTCCACGGCCTGTTCGTTGGGGGTGTCCTTGTTC
TTGCCGATGTTGATGCCGAGCAGGCCGCGGCGGTTGCGCGCGCGCTCGACGTTGCGCACC
AGTGCGTCCACGCCTGCATTGTTGAAGCCCATGCGGTTGATGATCGCGTTGTGTTCCGGC
AGGCGGAACAGGCGCGGCTGCGGATTGCCGGCCTGCGGGCGCGGGGTGATCGTGCCGATT
TCGACGAAGCCGAAGCCGAGCGCGAACAATGCATCGATGTGCTCCCCGTTCTTGTCCAGG
CCGGCGGCCAGGCCGACCGGGTTGGGGAACGTCAGCCCGAACACCGTGCTGGGCATCGGC
GCGATGCGTGCGGCCAGCAGCGGCGTGGTGCCGGTGCGATAGGCCAGGTCCAGTGCGGAC
AGGCCAAGGCCGTGGGCGCGCTCGGCGTCGAGCGAGAACAGGAAGGGGCGGGCAAGCGAA
TACATGCGTCGGTTCAGTCCAGCGTGCCGAGGAAGGCTCGGGTTCGATATTCAAAAGCAA
CCTGGCCGTCGACCGCGTGGGCGGCGAACAGGTGCTGCAGAGCGTCGATCATCGGTGCGT
GGCGCGGATGACCGGGTTGAGGGGCGTAGGAGGAGGACAGCAGGCGCCCGCGCAGGGCGT
CGAAGTCCAGGTGCTGCACGTTCGGCAGCTCCACCCTGCCGCGCAGGCCAGCGCCGAACC
AGGCCTGCATGGTGGCGTCGTCCTGGTAGCGCTCGGCCACGGCGGTGTAGTCGGTGCCGT
AGTCCAGCAGCAGCTGTTCGTACCCGATCAGGAACGGGCTCGCATCGAGCAGGCGAGAAT
TCCAGTAGATGAGGGCCTGGCCGCCGGGGCGCAGGATGCGCTGCCACTCGGCGCGTACCG
CCACGGTGTCGAACCAATGGAAGGCCTGCGCGACGCTGACCAGATCGATGCTGGCATCGT
CCAGCGCGGTGGCCTCGGCGCGGCCGTCCACCGCACGGAACTGCGGGTACTGCGGTGCCA
GCCATTCTTCGGCCGCGCCCCGCATGGCCGCATTGGGCTCAACCGCGACAACAGGATGGC
CGCTGGCCAGGAACAGGCGGCTGGAAATGCCGGTACCGGCGCCGATGTCAGCCACACGCG
CCTGCTGGCTGACACCCATCGGGCCATGCAGCCACTCCAGCAGCGCGGGTGGGTAGTCGG
GCCGGTAGCGGACGTAGTCGGCGACTCGGCTGCTGAAGCGTTCAGTGCTGTCGGAGGCGG
TCATGGCGTCAGTTCGACACCGCCGCCAGCCACGCCAGGCCGCCGAAGAACAGGATGAAG
ACCACGATGGCGGCAAGTGCCGCGCCGACCATGACCCAGCCCAGCACCAGGCCGGTGACG
GCCAGGCCATCGCCTTCCAGTTCGTGCGGGCGGCGGCGGATTTCGGCGCGGGCCATGTGG
CCGGTGATGATGGCGACGATGCTGGCCACGAAGGGCAGGACGGTCCAGCTGGCGATGCCC
ATGACCAGGCTGACCACGGCCAGGGCGCTTGTCTGTCGGGGTGCCACGCTCATCGGGGTC
CTCCTTGGCAGTGTGCACATGATAGTGCCTCTGCCCCGGCAATCCCATGCCCGGCGGATG
GGATGGCAGGCGTCGACCCTGGCCGACGAATGGGATTTCGGCCCTGGTAGGCGTCGACCT
TGGTCGACGAAAGGCATGCCAACCAGGGTTGGCGGCTACCGAAGTGCCGGTATCAGCCCA
TCAACACCTGGCCGGCATCCACATTGAGCACGCTACCGGTGACCCAGCGCGCCAGCGGCG
AGCACAGGAACAGGGCGGCGTCGGCGATCTCGCGCGGGTGGCCGAAGCGGCCGAACGGAA
TCTTCGCCAGGGTGCCGTGGTACAGCGCAGGGTCCTCGACGCGGCGACGGTCCCAGAGGC
CGTCATCGAACTCGATCGAGCCCGGGGCGATGGCATTGACCCGGATCCGGTCCTTGGCCA
GCGCCAGCGCCTGTGACGTGGTGTAGTGCGAAAGCGCCGCTTTGGCCGCAGCATACGGCG
CGCCACCGGGGCGCGGCTGCTGCGCGGCAATCGACGACAGATTGAGGATGCAGGCGTCGC
TGGAGGCACGCAGCCATGGCAGTGCCAGGCGCGAGGCACGCACGGCCGCCATCAGGTCGA
TCTGCAGGCTGGCCGCCCAGCCGTCCTCGTCGTCGGCCATGCCGTAGCCGGTGGCATTGT
TGACCAGTACATCGATACCGCCGAGGGCATCGGCGGCGGCCTGCAGCCAGGCCTGGATCT
GGCCGGGATCGGCCAGATCGGTGGAAAACGCGTGCAGTTCGAAGCCCTGCGCCCGTGCAT
CGGCACGCAGGGCATCCAGGCCGGCCTGGCCGCGGGCGCAGACCGAGACCTGTGCGCCGG
CGCCGGCAAAGGCCAGCGCCATTTCACGGCCAATGCCCTTGCTGCCGCCGGCGATGAGCA
CGCGGCGGCCGCTGAAATCGAGGGTCGGAGCCCCTGCGGGGATCCGACCCCTCGCTGGGG
CCAGATCCCCGGAGGGGCTCTGGCCCACGGACGTGTCCGCGTCGTTTGCCATCACAGGTC
GAACTTGATGCCCTGGGCCAGCGGCAGCGAATCCGAATAGTTGATGGTGTTGGTCTGGCG
GCGCATGTAGACCTTCCACGCATCCGAACCGGACTCGCGGCCACCGCCGGTGTCCTTCTC
GCCACCGAAGGCACCGCCGATCTCCGCACCGGACGTGCCGATGTTGATGTTGGCGATGCC
GCAGTCGCTGCCGGCGGCCGACAGGAACTTCTCGGCAGTCTTCAGGTTCTGGGTGAAGAT
CGAGGACGACAGGCCCTGCGGCACGCCGTTCTGCATGTCGATGGCTTCATCGAGGGTGTC
GTACGGCATCACGTACAGGATCGGCGCGAAGGTCTCGTGCTGGACCACGGCGTCGCTGTT
CTTCAGGCCGGAGACGATGGCCGGCAACACGAAGTTGCCCGGGCGGTCGATGCGGCTGCC
ACCGGTTTCGATGGTGCCGCCGGCCGCCTTGGCCTGGGCGATCGCATCGAGGAACTGCTG
CACGGCGCCTTCGCTGTTCAGCGGGCCCATCAGGTTGGCCGCATCGGTCGGGTCGCCGAT
CTTGCCTTCCACCTGCTTGTAGGCCTTGACCAGGGTGGCCAGCACATCGGCGTAGATCGA
ACGATGCACGATCAGGCGGCGGGTGGTGGTGCAGCGCTGGCCGGCGGTGCCGACGGCGCC
GAACACGATGCCCGGCACGGCCAGCTTCAGGTCGGCGGTTTCGTCCAGGATGATGGCGTT
GTTGCCGCCGAGTTCCAGCAGGCAGCGGCCGAGGCGGCGCGCGACCTTCTCGTTGACGGT
GCGACCGACCTGGGTCGAGCCGGTGAAGCTGATCAGCGGCACGCGGCGGTCATCGACCAT
CTTTTCCGACAGCGCGGTGCCGGCATCGTTGATCAGGAAGAAGATGTCCGGGAAGCCGGC
TTCGCGCAGGGCGTCGTTGCAGATCTTCAGCGAGGCGATGGCGGTCAGCGGCGTCTTGTT
GGACGGCTTCCAGATGCACACGTCGCCACAGATGGCGGCCAGGAACGAGTTCCAGCTCCA
CACCGCGACCGGGAAGTTGAAGGCCGAGATGATGCCGACCAGGCCCAGCGGGTGGTACTG
CTCGTACATGCGGTGGCCGGGGCGCTCGGAATGCATGGTGTAGCCGTACAGCATGCGGCT
CTGGCCCACGGCGAAATCGGCGATGTCGATCATCTCCTGCACTTCGCCATCGCCTTCCGG
CTTGCTCTTGCCCATTTCCAGGGCAACCAGCGAACCCAGGGCGTCCTTGTGCCTGCGCAG
TGCTTCACCGCACAGGCGCACGGCTTCACCGCGGCGCGGGGCCGGCGTGGTACGCCAGAC
CTTGAAGGCTTCCTGGGCGCGGGCCACGACGGTCTCGTACTCGGCCTCGGTGGTCGCGCG
GACCTGCGCGATCGGCTCGCCGGTGGTCGGGTTGACCGGGGTGATCAGCTCACCGCTGGT
CGCGCTCGACCACTCCCCGTTGCCCAGGTACGTGCCAGCGTTGATCGCGTCCAGGCCAAG
GGACTTGAGCAGCTCGGAAGACATGCAGACTCCTGTATTTCGTTACGTTGTTTGGCGCCA
TCGCGGGCAGGTGGGGGACGCGATGAACTGAATCGCCGATGGTAGCAGAGCGCCCCGATC
GGCCATGGTGCAACGCGCCAGCCAGGCCCGGCCGAACATGAATGCTTGGAGGGCAGGGCA
CGTTGCCTGTAAACTTCCCGGCTGCATGGCCCCGTAGCTCAGCTGGATAGAGCGTCCCCC
TCCTAAGGGGAAGGTCGCCCGTTCGAATCGGGCCGGGGTCACCATCCACGCGCTGCCCGG
GACGCCCTTCTTCGAGCGCTACAGCAGCTCCAGGCCGCGCAGTACCTGCGCCACGTGCGC
ACGCTCTTCGCCTCGCAGCCCAAGCAGCGGCCGTGGCAGGCAGTCCTCCGCACACAGGCC
CATCAGTGCCGCCGCGCATGCCATGACGCGGATGCCACCGAAGCGGTCGTACAGCGCCCA
GAGCGGCGCCAGCCTCGCCGACACGGCCTGCGCCGTCGCCATGTCGCCGGTGCCGGCCGC
GCGGGTGATCTGCTGCACCACCCCGGGGAACAGCCCGCCGGTTACCGAGTACCAGCCATC
GCAGCCAGCGGCCAGTCCGCGCACGGCGGCTGCGTCGCCGCTGATGCCCAGCGTGACATG
CGCTGGAAGATGGGCGCGCAGTGCGGTGACGCGCGCCGCTGCTTCGGCAGGATCGTCGGA
AAGGCGTGGGATCTTGATCGAGGCGATGTTGGGCAGGGCGGCGATCCGCCCATGCAGTTC
ATCGCTGAACCGGAAGTGGGTGGTGCCGGGATTGTCGTAGACACAGATCGGTGTGCCCAC
CGCCGTGCACACCGATTCGAAGAGCGTGTAGACCTCGTGCTCCTTCAATGGCTGGTAGGA
CACGGGTGCCAGCAGTAGGCCGGCTGCACCCGCATCTTCCGCGTCCCGGGCCAATGCCAG
CACATCGCGGGTGCGCAGCGCACCGATGCCGACGATGACCGGGACATCGCCCGAATGGGC
CAACGCTTCGCGCAGCACGCGCATGCGCTCGGCCTTTTCCAGGTAGGCGTAGCTGCCGGT
GGAGCCGAGCACGCCCATCGACCCCACGCCAGCGGCCGCGAGACGCTCGACCAGCCCGGC
GAAGGCGTGCAGGTCGATGCTCGATTCGTTCATCGGCGTAAGAGGAAAGGCGCTGAGGCC
GTGGATCATGGCTAACCCCGAAGGCAGAGGGCGAAGGGAGGTTGTCTGCAGCGGCGACCC
TGGACGGCTGGCATTTTTTATTGTCCTAGGACAAAATTCAAGCGCTGCCGTGCAACGTGA
TTCGGCCGCCGGGATCGCGCACCATGGCGGCCATCCTTCCTTGCGCGCACGCCATGACTG
AGTACCTTCGCCCCGTGCAGCCTCCGCACTTCGCCGCCATCGGCGCGTGGCTGGATTCGG
CCAGCGCAACCCGGCGCTGGGCCGGTCCCGGCGTGGCGTATCCGCTCGTGCCGGACGCAT
TCGCGCACGCACTGCAACTGCAGCAGCGCCCGGGCTGGGTGCTGCTGGATGCGCATGGCC
ACTGCCTTGGTTTCGGCCAGTACTGGCCAACGACCTCCGGCACGCTGCACCTGGGCCGCA
TCATCGTTTCGCCGCGGGCACGCGGGCGTGGACTGGGACGTGTACTGATGCAGGCGCTGA
TGGCGCAGGCGTTGCAGTCGCCCGGGGCGGAGCGGCTGACCCTGCGTGTCTATCGTGACA
ACGTCGCGGCGGTGACCCTGTACCGCGACCTGGGCTTTCAGCCGATGGAAGACGCTTCGA
CGCCGGAACTGCTGTTCATGCAGCACCGTGCCGGCTGAGTGGTGATCACGCGCGCAGCAC
GGAAGCCTGTTGCGCCTGCCATTGCTCGCGGGTGATGCGGCTGATGTGTTCGGTGCGGTA
GTCGCCGAGGAAGCTGTTGAACTTGTTCACTTCGGTATGGTGATGCTGGAAACCGCATTT
GCTCTGTACGCTCAGGGACTGCAGGTTGTCGGCGAAGTAGCCGCACCACAGTGCGTCCAG
GCGCAGGCCGAGGAAGGCGTGCCGCATCACTTCGCGCACTGCTTCGGGCACCAGGCCGCG
CCCCCAGTACGGTACGCCGATCCAGTAGGCGATCTCGCCTTCGCGCTCGCCGATCTCGAA
GTTGCTGTCGGCACCGATCAGGATGCCGACGCAGCCGATGGCGCGGCCATCTTCGCGGCT
CTGCAGGGCATAGACCTCCGGCCGGTTGAACACGGTGCGGATGATCTCGGTACTTTCCTC
GACGCTGGTGTGGGCTGGCCATCCGGCGATGGGCCCGACGCGCAGGTCGCGGGCGTATTC
GTACAGGTCGGCGGCGTCGGTGTCGCGCCAGGGGCGCAGGATCAAGCGTTCGGTATGCAG
CGGCATGGCCGTTCCAGGGGCAGGGAGAGAGCGCACAGGCTAGGCCGCGTCGGGCGGAGG
GCACAGGGCGGGACCTTGATGGTTTCGGTACTTTTCACAACTCCCCGGCGTTGCCCGGTA
TGCTGTGCCCCGGAATGCAGCCAGATCGGCCAATGGACCGCATACCCCAGCTTCTGGATC
AGGACGAATCGATGCGCCTGGAGGTCAGTACGCTGGCCGAAGGGCAGGGGGTTCCGCTGT
CGTTCGGGCACGCGTATCTGGCGGTACTGGTGTGCGTGTCCGGGCGTGCGCGCTTCGCGC
TGAACTTCCGTGAGGTGGCGGTGCAGCGGCACGACGTGCTGGTGCTGGCCGAGGACACGC
TGGCGCTGCTGCGGAAGCGATCGCGTGGCTTCCTGGCGGTGGTCTGCCTGATGCCGAAGG
CGCTGGCGTCGGAGGTGGCCTACGTACTGCCCAACGCGCTGTTCAAGTTCCTGCATGAGC
ATCCCCATTGCGTGCCGTCGCCGCTGGAGGTGCCGCTCCTGCAGGGCTGGCTGCAGCAGC
TGATGGACGCGCAGCATACTGGGGGCCGCTATCGGCACGTGATGCTGCGCAATCTACTGC
AGACCTTTTTCCTGAAATTCGCCACGCTGTTGCCGGCACAGAAGGGGGTCGCAGCGTCGG
TCAGCCGGCGCGAGCGCCTGGCGTGGAATTTCTGGGAACTGGTCGGCCAGCGCAGTACCC
GCCAGCGCGACGTGCAGTCTTATGCCGATGCGTTGTGCATCACGCCGTTCTATCTTTCAC
AGCTGACCCGCGAGTGCTTCGGTGAAACACCCAAGGCGTTGATCGACCGCCAGGTGGTGC
TGGAGATCAAGGCGCTGCTGAGCTACAGCGAGCTGCCGATCGGGCGCATCGCCGAGCGAT
TGTGCTTCGAGGATGCGTCCTACCTGTGCCGCTACTTCCGGCGGCACACCGGGCAGTCGC
TGACCGGCTACCGCCGTGCGGGGCAGGGCGGCGCTGGTGGGATGCGAACAGCGGTGCCGG
CACTTCGGGCAGCAGATCCTCGGTAACCCCGCCGAGCACGCGTTCGACCACGCAGTCGCG
GCGGTAGGGCCCCGGCACCCGCAGATCGGCTTCGCCAGGCCTGGCGAAAGGTCAATCCTG
CTTCAACAGCTCGACCAGTTGGCGCAGGCGATAGGGCTTGGGCAGGAACTCCACCTGCTC
CGGCAGCGGCGGCAGCTGCGAGCGCGCATAGCCGGAGGACAGGATCATGCGTGCCTGCGG
CTGTTCGCGGGCGACGTGCTCGCTCAGTTCGATGCCGGACATGCCGTTGGGCATGCTGAC
ATCGCTGAACACCACGTCAAAACGCGCCTCGCCCTTGAGCAGCTCCGCCGCCTCGTGGCC
ATCGGCGGTGGTGGCGACCTCGATGCCGAAATCGCGCAGGGCCAAGCCGATCATCTCGCG
CAGATCGTTCTGGTCCTCCACCATCAGTACGCGGATCGGTTCATCGGTCATGGGTTGCTT
CCTCTGATGCGGGTAACAGCAGGCTTACCGTCGTGCCGACACCGGGCGTGGTGGACACAT
CGACGAAGCCGCCGCTCTGGGTAGTGAATCCGAACACCTGGCTCAGGCCCAGGCCGCTGC
CCTTGCCGATGTCCTTGGTGGTGAAGAAGGGCTCGCTGGCGCGCTCGGCGATGTCGGCCG
CCATGCCATGGCCTTCGTCACAGACGCTGAGGGTGACATAGCCGCGTTGCAGCGTAGTGT
CCGCATCCGGGTCGAGCCGATGTTCCAGCGCGGTGCCGATCAGGATGCGCCCGCCATCGA
TGGTGGCCTCCACGGCATTTGCCACCAGGTTGGCCAGGGCAGCCTGCAGCTGCATCGCGT
CGGTGCACACCTGCGGCAGGCCCGGCGTGAGGCAGGCGTCCAGCGTCACCGTGGGTGGGC
AGGCGCGCTGCAGGCCCGGCAGCCATTGCTGTACCAGCGTGTTGATGTCCAGCGGTTCGC
GGATCAGGGTCTGGCCCGTGCTGAAGGCCAGCAGCTGGCGGGTCAGCAGGGCGCCGCGGT
CGGTGGCCGCCTGCGCAGCGTCCAGCAGCTCGGCGGCGCGTGCATCGTCACCGCGGACGC
GTAGCGACAGCAGGTCCAGTGCGTTGCCGATGGTGGTCAGCAGGTTGTTGAACTCGTGCG
ACAGGCCGCGGCTGAGCCGGCCGACCGTCTCGAACTGCTGGGTGTTGCGCAGCGCACGCT
GGGCATCGCGCAGCAGTCGCTGTGCCTGCCATTGCTCGGTGATGTCGCGGGTGATCTTGA
CGAAGCCAAGCAGTTCGCCCGCTTCAACGACCGGCTCGATGACCACGCTGGCGCGGAACG
AGGAGCCGTCGCGGCGTACCCGCCAGCCCTCGCTGGCAACATGGCCCTGCTGCGCCGCGA
GGCGGAGCAGGCGCTGCGGTTCGCCGGCCTCGCGCTCGGTGGCCAGGTAGAAGCGACCGA
AGTGCGTACCCACCACTTCATCGGCTGAATAGCCCTTGATGCGCTCGGCGCCCGGGTTCC
AGCTGCAGACGATGCCTTCAGGATCAAGCAGGTACAGCGCATGGTCGCGCACGCTGTCGA
TCAGCAATCGCAGTTGTCGGGAAGGGTCCGTCAGCACGGACGTCGTAGAGGCAGCTGCGT
CCACGTGTAGATAAGTGTTACCCCTGTGAGGGACGTGAAGCTAGGCATTCAAGTGTGAAG
GATGCGTGCACACCTGACACGTGCCATTTGTCCTGTGCGGCTGAATGCGACACGGAGTAC
CATCTTCCACCCTTTGCCTTCTGGAACCGACCTGCATGCGTCCTGGTGCGACTACGCGTG
ACCGCTGGATCTGGATGACCTCTGCCGTATTGCTGGCGGCGACCATCGCGCTGGAACTGG
TGGTGCCGCTGGGATACGCGGTCTGGCTGGCCTATTTCCTGGCCGTGGGCGTCACGGTGT
TCCAGCGCAGTGCGCGCGCGCCGTTCGTGGTCGCGATGATCGCCTGTGTCCTGCTGGTGA
TCGGCTTCAACGTGGCGCCCGCCAGCAACAACTCGTCGTTCTCGTTCGTCAACCGCACCA
TCGGTGGCTGCGCCTTCCTGATGATCGCGCTGATCGTCTCGCGCGCCATCCAGGCCCGCC
GCCAGGCCATGCGCGCGCTCTGGCTGCAGGAGGCCGAGAACGCGGTGGCGTCGAGCCTGC
GCGGCGACCTGGGGCCGGAGCAGATCGCTGAGGCGGCTGCGACGAGCCTGGCCGGGCAGC
TGGACGCGGAGGTCGGTGCGGTCTATCGGCTGGAAGGCGGACGGCTGCAGCTGACCGGTG
GCATGGCGCTGCCTTCGGGCGCGCCGGCCTCGCTGGCCCTGCACGAAGGGCTGGCCGGGC
AGGTCGCTCGTGATGAACGGATCCGCCACCTGCATGGCGACGATGCCGCCGTGCTTGAAC
TGCAGACCAGCCTGGGCCGGCTGCCGGTGCGCGAGCGCATCCTGGCGCCGCTCAGCAGCG
ATGGTGCCGTGGTCGGCATCATCGAACTGGGCCGCGCCCGGGTCGGTGAACAGCGTGATC
TGGATCGCGAGCTGCTGGAGCGCTGTGCCGAGACCATCGGCATGGCGCTGCGCGCATCGC
TGTTGCGTGCGCAACTGGTGGTGCTGCTGGAAGAGTCGCAGCGCCAGGGCGAGGAGCTGC
AGGCCCAGCAGGAAGAGCTGCGCGTGGCCAACGAGGAGCTGGAAGAGCAGAGCCGCAGCC
TGCTGCAGTCGCAGAGCCACCTGGAAGAACAGCAGGCCGAGCTGGAACAGAGCAACGTGC
AGCTGGAAGAGCGCACCCACGAGCTGGAGGCGCAGAAGCAGGCGCTGCTGGTCGCGCAGA
GCCAGCTGGTGCGCAACAGCAACGAACTGGCCGCGACATCGCGCTACAAGTCCGAGTTCC
TGGCCAACATGTCGCACGAACTGCGCACGCCGCTGAACAGCTCGCTGATCCTGGCCAAGC
TGCTGGCCGACAACAAGGACGGCACGCTCACCGAGGAACAGGTGAAGTACGCCCGTGCGA
TCCTTTCGTCCAACAACGATCTGTTGGCACTGATCAACGACATCCTCGACCTGTCGCGCA
TCGAGGCCGGCCATGTCGAACTGTCCGATGAAGTGGTGGTGGTCGACAGCGCGCTGCAGC
GCCTGCGCGAGACCTTCGAGCCGATGGCGCGGCAGAAGGGCCTGGCCCTGCAGATCGAAG
CCGATGCGCTGGCACCGAGCCAGCTGGTGGTCGACAGCCAGCGGCTGCAGCAGATCCTGA
AGAACCTGCTGGCCAACGCGGTGAAGTTCACCGAGCACGGAAAGGTCAGCCTGCACGTGC
GTGCGGCCGGCAACGGCCGCATCCGGTTCGAGGTCTGCGACACCGGCATCGGCATCGCCC
GCGAGCAGCTGGACGTCATCTTTGAAGCCTTCCGCCAGGCCGACGGCAGCACCCGCCGTC
GCTACGGCGGTACCGGCCTGGGCCTGTCGATCTCGCGCGATCTGGCCGAGCGCATGGGCG
GCCAGATCCAGGTCGACAGCGAGCCCGGGCGCGGCAGCTGCTTCATCCTGGAGCTGCCAT
TGCAGGGCGCCCCCGCGGCGAGCGCAGCCGAGGCTGCCGAGGCCCCCGTGGCAGTGCAGG
CGCCGGCACGGACACCGGCCGTGCTGCCGCCCGCGCCGGTGCGCGCTGCCACTGCGGCGG
CGCCGGCCATCGCGTCGGCCGGCGTGGCCGACGACCGCGGCCGCCGCCAGCGCGCCGGGC
GCCTGATCCTGGCGGTCGAGGACGATGCCACGTTCGCCGAAGCACTGGTGGCCCTGGCCC
ATGAACTGGACTTCGACTGCGTGGTGGCGGGTACGGCGGAAGAAGCGCTGACACTTGCCA
GTGAGCTGCGTCCGAACGGCATCCTGCTTGATATCGGCCTGCCGGACGTGTCGGGCCTGA
GCGTGCTGGAGCGCCTGAAGCGCAACCCCGAAACCCGGCACATCCCGGTGCATGTGGTCT
CGGCAACGGACCGCAGCCAGGTGGCGCGCGAGCTGGGCGCGATCGGCTTCGCGATCAAGC
CGACCACGCGCGAGCGGCTGGTGACGGCCATCGAGCAGCTGGAACAGACCAGCCAGCGCG
ACGTGCGGCGCCTGCTGATCGTCGAGGACGACAGCGAGCTGCGCAGCAACCTGGAACTGC
TGCTGGGCCGCGACCAGCTGCAGATCGTCGCGGTGGGCACCCTGGCCGATGCACTGGAAC
AGCTCAGCACGGTCACGTTCGACTGCATGGTGATGGACCTGTCGCTGCCCGACGGCAGCG
GCTACGACCTGCTTGAACACATGGCCGGCAACGATGAGGTCGGTTTCCCGCCGGTGATCG
TCTATACCGGCCGCGCGCTCAGCCGCGAGGAAGAGCAGCGCCTGCGCCGCTATTCCAAGA
GCATCATCATCAAGGGTGCGCGTTCGCCGGAACGCCTGCTGGATGAAGTGACCCTGTTCC
TGCACAGCGTCGAGGCCAGCCTGCCGACCGACCAGCAGCGCCTGCTGCGCGAAGCGCGCC
GTCGCGACACCGTGCTCGATGGCCGTACCGTGCTGCTGGCCGAAGACGATGTCCGCAACA
TCTTCGCGCTGTCCAGCGTGCTCGAACCGCTCGGCGTCACGCTGGAGATCGCGCGCAATG
GCCAGGAAGCGGTGGATCGCCTGGCCGAGCGCGAGGTCGATCTGGTGCTGATGGACATCA
TGATGCCGGAGAAGGATGGGCTGGCCGCGATGCGCGAGATCCGCGCGCAGCGCCACCTGC
AGGACCTGCCGATCATCGCGCTGACCGCCAAGGCCATGCCGGACGACCGTGAGCGATGCC
TGCAGGCCGGTGCCAACGATTACATCGCCAAGCCCATCGATGTCGACAAGCTGGTCTCGC
TGTGCCGTGTCTGGTGCTCGCGGCAATGAACGAGCAGGCGCTGTTCGACCTGGAACTGAA
GGTGCTGCTGGAAGCGCTGTACCAGCGCTACCACTACGACTTCCGCAGCTACGCGGTATC
GTCGCTGCGGCGGCGCATCCGCCAGGCCATGCAGCGCTACGAGTGCGAGCGGCTGGCCGA
CCTGCAGCACCGCCTGCTGCACGAGCCGGACCTGTTCGCGCAGGCGATGCAGTTCTTCAC
AGTGCAGGTGTCGGAGATGTTCCGTGACCCGGCCTATTTCCGTGAGCTGCGCGAGCAGGT
GGTGCCGGTGCTGCGCACCTATCCCTCGGTGAAGCTGTGGGTGGCTGGCTGCAGTACGGG
CGAGGAAGTGTGGTCACTGGCGATCCTGCTGCACGAGGAAGACCTGCTCGAGCGCAGCAT
CGTTTACGCCACCGACATCAATCCGGCAGCGCTGGCCACCGCCGAAGCCGGCGCCTATGG
CATCGACCGCATGGCCCAGTTCAGCCGCAACTACCTGGCGGCCGGCGGCACCGCTTCGCT
CTCCGACTACTACGCCACGGCCTACGATGGCGCGGTGTTCAACCGCCAGCTGCGCCGCAA
CGTGGTGTTCGCCGACCACAGCCTGGCCACCGACACCGTGTTCTCCGAAGTGCACCTGGT
GTCGTGCCGCAACGTGCTGATCTATTTCAACCGCGACCTGCAGGATCGCGCGGTGGGCCT
GTTCCGTGATGCGCTGGTGCATCGCGGCTTCCTTGGCCTGGGCAGCAAGGAGTCGCTGCA
GTTCGGGCGCCACCACGGTGCGTTCGAGGTCTGCTCGCGCGAGCATCGCCTGTACCGGAA
AGTCGCCTGATGAGCCTGCCGATACGACCGGCCGTGCTGGTGATCGGGGCCTCTGCGGGT
GGGGTCGCAGCGCTGCAGACGGTGCTTGGCGCGCTGCCTGCGGCACTGCCGGCGCCGGTG
CTGGCAGTGCTGCACCTGCCACGCGATCGCAGCAGCCGCATCGCCGAAGTGCTGGCGCCG
TACTGCGCGCTGCCGGTGCGCGAGGCCGAAGACAAGCAGCCGCTGCAGCCTGGCACGGTG
ACCTTTGCGCCACCGGACTATCACCTGCTGGTGGAAGACGCCGGTTCGCTGGCGCTGTCG
GTGGACGCCCCGGTACTGTTTTCTCGCCCGGCCATCGATCCGCTGTTCGAGTCGGCGGCA
GCGGTGTTCGGCGCGCAGGTGCTGGCCCTGCTGCTGACCGGTGCCAGCAGTGATGGCAGC
GAAGGCGTGGCCGCCGTGCGCGCCGCTGGTGGCCGCGCCTGGCTGCAATGTCCCGAGGAG
GCCGAGGCATCGATGATGCCGGCCTCCGCCCTGCAGCACGCTGGCGCCGATGCCGTGCTG
CCCCTTGAACTGATGTGCCGTCGCCTGAAGGAGTTGTTTGCATGAACCTGTTGCCACCGG
ACCCTGCGCAGTCGCAGACCCCGGTCAACCTGCTGATCGTCGATGACGTGCCGCAGAACC
TGGTAGCCATGCAGGCGCTGCTGCAGCGCGAGGGCGTGAACCTGCTGCTTGCGGGCTCGG
GTGCGCAGGCGCTGGAGCTGCTGCTGGAGCACGAGGTGGCGCTGGCATTGCTGGATGTGC
ACATGCCGGAGATCGATGGTTTCACCCTGGCCGAGCTGATGCGCGGTTCGCACCGCAGCC
GCGATGTGCCGATCATCTTCCTGACCGCCTCGCCGGATGACCCGGTGCGTGCCTTCAAGG
GCTACGAAACCGGTGCGGTCGATTTCCTGCACAAGCCGGTCGCACCGCAGGTGATCCTGA
GCAAGGTCAACGTCTTCATCGAGCTCTACCAGCAGCGCCAGCTGCTGAAGGCGCGCAACG
AGGCGCTGGAACGTTCGCTCAAGCTCAACGAGACGATGGCGGCCGTGCTCACCCATGACC
TGCGCACGCCGCTGTCGGCGATCCTGCTGTGTGCCGACAAGCTGGCGCTGGAGCTTCCAG
AGGACAATGCCGGTGCGCAGCAGACCCTGAAGCACCTGGAAGCCAGCACCCTGCGCATGG
CGCGGATGGTCGAGCAGCTGCTGGACTTTTCGCGGATCCGCAGCGGCGGCCTGCGCCTGC
AGGCAAGTGCCTGCGATCTTGCGGAGGTGACGCGTGCCGTGGTGGCCGAAGCGGGCAGCG
CCCACGGCCACGCACGGGTGCATCTCGACATGCAGGGCGATACCCGCCTGCAGGGTGATC
TGGATCGGCTTGGCCAGGTCGCCGCGAACCTGGTCGGCAACGCGCTTACCCATGGCAGCG
AGGCGAGGGTGGAGGTCGACGGCCGCGATCCGCGCAGCGTGCTGCTGCGGGTAAGCAACG
CCGGTCGGATCGACGACGCGCTGCTGCCGCGATTGTTCGAGCCGTTCAAGGCCAGTTTCC
ACCCCAGCAATGGCCTGGGGCTGGGCCTGTACATCGTTGATCAGTTCGTCCGCGCGCACG
GCGGCCACATCGGCGCGCGCAACGAGGCGGGGCAGGTGGTGTTCGAGGCGACGCTGCCAC
GGCGCTCTGAAAGCCCGGCAACGGCGGCCAGCTGAATCCTTCAGCAAGCGACGCGTGGAT
CTGAGACGGGCTCGTCCGCAACTGCTACCGTGGCGGCAGATATTGCCAAGGAAGCACCAT
GCCACTGCGTGCGATCGCCTATGTCAGCCGGGCGCTGCCGGATCTCTCCGCTCGACGGCT
GCAGGCGCTGGTCGACGATGCGGCCCGCTTCAACAAGATGGCCGGCGTGACCGGCGTGCT
GCTGCACGACGGCGGGCGTTTCCTGCAGTACATCGAAGGGCCGCCGGATGGCATCGGTTC
GGTCTACGAACGCATCCTGCAGGCCGGCAGCCATATCGACATCATTGAACTGGCGCGCGG
CCGCCTGGGCCAGCGCCAGTTTCCGTACTGGTCGATGCGCGCGCTGCCGGTGGAGGAGGC
GCTGTTGCGCCAGCTGTCATCCTGTGACTGGTCGGGCTTTACCCGTACGCTGCAGGGTGA
TCGCTCCGCGCCGACGCCGGTGGACCTGCTCGACAACGTTGTGCAGCCAGCACTGCACGC
CGGCTGAGCGTCAGCCCGAGGTGCCGCCGCCGCAATAGGCGGCATGCAGCGCCTGCAGCA
CGCCCAATGCGGGCCCTTCCTGCATGCGGTAGTGGATGGCCTGTGCTTCGCGCCGGGTCG
CCACGATGTCCATATCGCGCAGCACAGCCAGGTGCTGCGACAGCGCGGACGCACTCAATC
CGGTCAGCGCCTGCAGCTCCGGTACCGGCGCTTCGCCTTCGACCAGGCGGCACAGCACGC
GCAAGCGGGCAGGATGGGCCAGGCGCTTGAGCAGGGCAGCGGCCTGCGCGGCGTGCTTGG
CCATCGCGGCACTGTCGAGCGGGGTGCTGGGCATGGTTGACCTTTTTGTTTAGACGTGTC
TAATTTAGATAAATCTAAATAAAAGGGCAATCCCATGAAGGGCGTGAATGAGGGCAGGGC
ATGAACCTGCCGTGGACTGCGGTGGCCGGCGGTGGGTTGATCGGCGCCGCCGCAGTGCTG
TTGCTCGCCACCCTCGGGCGTGTGGCCGGTATCAGCGGGATCGCCGCAGGCAGCCTGCGC
GCAGCGGAAGGCGAGCGCGGATGGCGCTGGGCCTTCCTGTCTGGCCTGCTCGCGGCGGCC
GGGCTGGTGCTGTGGTGGCAGTCGCTGCCCGAAGCGTTGCCGCGGGTACAGTTGCGCGAT
GCCTTGCCTGCCTGGCAGTTGATCGGCGCCGGCCTGCTGGTGGGCTTCGGCACCCGCTTG
GGCAGTGGCTGTACCAGCGGTCACGGCGTCTGTGGCATGGCTCGCGGCTCGAAGCGCTCG
CTGCTGGCGGTGCTGGTGTTCATGGCCTGCGCGATGCTGACGACGTTCCTCATCCGCCAC
GGCGGAGGCCTGGCATGAGCCGCGCGACAGGGGCCGCGGCAGCGGCGGGTGCGCTGTTCG
GTGCGGGGCTGGCGCTTTCGGGGATGACCGACGCGCGCCGTGTGCTCGGCTTCCTCGACA
TTGCGGGTGATTTCGATCCCACCCTGGTGTGGGTGCTGGGCGCGGCGCTGCTGGTCAGTG
CGGTCGGCCAGCGCTGGGTGCTGCGCCGCGCGCAGCCGTGGTTCGCGGTGCGCTTCCAGC
TGCCCAGTGCGCGTGATGTCGATGCGCGCCTGCTCCTGGGTGCCGCTCTGTTCGGTATCG
GCTGGGGATGGGCTGGCTATTGCCCGGGACCGGCCATCGCCGGGCTGGCAGTCGCATCGC
GTGAAGCGCTGTGGTTCGTGCCTGCAATGCTTGCAGCTTTCTGGCTGCACGATCGGGTCG
TACGCTGAGGCTTCACCCCTGTGTCACCCCGCGTGCGGTCAGATCCGGGGTTCACGGGGA
AAGGAGCACAACGACATGGTACGGATGAAGTGGACGGGCAGGGCAATGCTGGCGGTCGCA
CTGGCCGCTGCGGTGGCACCGGCGCTGGCCTGCACGCGCGCGGTGTACCTGGGTGACAAC
GGCGATGTGATCACCGCACGCTCGATGGACTGGAAGGTCGACGTGGCGACCAACCTCTAT
GTGCTGCCGCGCGGCATCGCGCGCACCGGCCAGGCCGGACCGAAGTCGCTGGCCTGGACA
GCGCGCTATGGTTCGGTGGTGGCCACCGGCTACGACGTGTCGACCACCGATGGCATGAAC
GAGAAGGGCCTGGTGGCCAACCTGCTGTGGCTGGTCGAATCGGAGTATCCGCAGCAGCGC
GGCAACAAGCCGGGACTGGCGATCTCGCTGTGGGCGCAGTATGTGCTGGACAATTTCGCG
ACCGTGGATGAGGCAGTGGCGGCGCTGAAGCGCGAGCCGTACTCGATCGTCACCGACAAG
GTGCCGGGCGAGGACCGCCAGGCAACGCTGCATCTGTCGCTGTCCGACGCGAGCGGCGAC
AGTGCCATCGTCGAGTACATCGGGGGGCGCCAGGTGATCCACCATGACCGGCGCTACCAG
GTGATGACCAACTCGCCGATCTTCGAGCAGCAGCTGGCACTCAACAGCTACTGGCAGCAG
ATCGGTGGCACGGTGATGCTGCCAGGTACCAACCGCTCGTCCGACCGCTTCGCGCGTGCG
TCGTTCTACATCAACGCCATTCCCAAGGCCGAGGACCCGGTGGAAGCGCTGGCCAGCGTG
TTCAGCGTGATCCGCAATGCGTCGGTGCCGTACGGCATCACCACGCCGGGCGAGCCGAAC
ATCTCATCGACGCGCTGGCGCACGGTGGCCGACCACAAGCGGCGGTTGTACTTCTTCGAA
TCGGCGCTGACCCCCAACACCTTCTGGATCGATCTGAACAAGGTCGATTTCGGCGGCCAG
GTGCTCAAGCTCGACCTTGGCAAGGACCAGCGCAACACGTTCGCCGGCGATGCATTGGGT
CACTTCGTACCCAGTGCACCGTTCGCCTTCCTCGGCGTGGACGGCTAGCGCGAGGCCTGG
TCCGGCGCGTTCTTCGGATAGACCGCCAGCACGCTGCAGCCCGGGCGGGCGAAGCGCGGC
GTGCTGGCGCGCATGTCGCCGGGGATTCCGGACGGCGTCTCCACGATGCGATCGCCCGGA
TTGCCACAGATCAGGCCGTTCTGGAAACCGGACTGGAATTCCACCGAGGTCGCCCCGGCC
AGGATCGAGCAGCTGCCGGCCAGTTCGACGCGGTAGTAGCGATTGCCGCCATTGCGGCGC
GGATTGGTCTCCACCACCACGCCTTGCGGATCCTCGTTCCAGCTGCGCACATGGCGGGTG
GCGAAGCAGAACGCTGGCGAGGCCTGGAAGGTATGGCGCGGGCTGCTGCCGCCACGGCTG
GGCTTGCCTGTGGCGGTCACGTTCACCGGCGGCAGGGTGGCCGCGTACAGGCGGCTGCTC
TGGCGAGCGGTGCTGGCGAACTCCCGGTTGTCGATGGGGGTGACACTGCCGACGCCGCAG
CGGCGGCCATCCACCATCACCTGTTCACTGGGGCGGCCGCAGGCCCAGCCCGAAGGCGCC
TCCAGCCGCAGTGCGCTGGCTTCGTTGACACCCGGGCAGGCTGCGCTGAAGTCGATGCGG
AAGGCCTGGCCCCTGCCATCACGGACCGCGATGGCGGTCGGTGTCTCCTGCTCGACCTGG
CGTACGTCACGTGCGTCCAGGCAGTGCGGTGCAGGTGCGATGCGCTCGGCGGCCGATGGC
GCGGATGGCGCCTGGGCCAGGGCGGCCAGGGGTAAGGCGCTGGCCAGTGCCAGCGGAAGC
AATCGGATCATGCTGTTCATCCTGCCATCCCTGCGTCTGTAACTGGCTGGAACATAGCAT
GGCCGGTGCCGGGGCCGCGTTGCAGGGAAATGCCAGCACGCGCACACTCGTCATATGGGC
GCGATCTTCCACCTGCGGCACTACGGCCAGGCCACCGGCCTGGACCGTCATGACTACGCG
CAGTGGGTGCTGCCGCTGCAGGGCGAACTGCAGTTCGAGATGCAAGGCCGCGGTGGTCGC
CTGGACCTGCTGCAGGGGGCCTTCGTCGCGGCTGGCGAAGCACACGACCAGATGGCCGAT
GGCCCGAATGCTTTCGTGATCGTCGACTGCCCCCCGGGTGTGCTCGATGACGGTACCCAG
GAACACCTGTGCCGCCAGCGCTGGCTGCATCTGCCACTGGCGCTGCGACAGCGCCTGGCG
CAGGTGTGTGAGGGCCAGGCACTGCCGGCCCTGTTGCCGCAGCTGCTCCAGGTGTTCGCA
CCGGCGGGCAGTGGTGCGCGCCTGCAGGGCCTGTGCGCGGCGGTGCAGGTTGATCCGGGC
CAGGCGTGGCCGGTAGCACGCATGGCCGCCTTCGTCGGTGTCAGCGAAAGCCGGTTGCAT
GCGCTGTTCCAGCGGGAGTTCGGGCTGAGCCCGCAGGCCTGGCTCAGTGCAAGCCGGTTG
CGTTGGGCCAAGCACCAACTGCGTACCAGTGCGGCGCCGATCAGCGATATCGCGCTGGCG
GCAGGCTATTCCGAGCAGAGTGCACTGACCCGTGCGCTGCGTCGTGAGTGCGGGCAGACG
CCGGCCGCCTGGCGCAGGGGCGCCATCTGACCTGTAGAGCCGAGCCCACGCTCGGCTGCC
CTTATCTGCACAGCGGCCAATCGCAGCCGAGCATTGGCTCGGCTCTACAGAGATGACAAG
GCAATAGCCTCGGTCAAGAGCGCCCGCTGGCCAGCGCTTACACTGCGCGGCCCGTTCTCT
TCCCCCGAAGAACCCGAATGCGCAACAACCCGATGGCCCTGGGCATCGCCAATGGCGTTG
CCGCTGGCGCGCTGTGGGGCGTGGTCTTTCTCGCGCCCGCCGTGCTGCAGTCGTTCAATG
CCCTGCAACTGTCCGCCGGTCGCTACCTGGTCTATGGCCTGATTGCCATCGCTCTGCTGC
TGCCGCGCTGGAAGCGGCTGGCACCGCGGCTGGGCCGCGCCGAATGGTTCGGGCTGCTGT
GGCTGAGCCTGGCCGGCAACCTGGTGTACTTCCTGCTGCTGGCCACGGCGGTGCAGTGGG
CCGGTGGCGCGGCGGCGTCATTGATTGTCGGCCTGATTCCGGTGGTGGTCACTGTGGTTG
GCGTGCGCGAGCAGGGCGCGGTGCCGTTGAAGCAGCTGCTGCCGGCGCTGGGCCTGTGCG
TGCTCGGCGTGGCGCTGGTGGGCTGGGAAGCATTGATGTCCGAACACCTCGCAACACCGT
GGCGGCAGCGCCTGATTGGCCTGCTCTGTGCGTTCGGTGCGCTGTTCTCGTGGGCGCTGT
ACTCGATCGGCAACAGTCGTTGGCTGGCGCGCCGGCCGGACCTGTCCAGCCACGACTGGT
CGTTGCTGACCGGCGTCACCACTGGCGGCCTGGCCCTGCTGCTGGTGCCGATGGCCTTCA
TCGGCCACAGCGGTACCCACACCGCGGCGCAGTGGAGTGGCTTCTGGGCGATCAGCGTCG
GCGTGGCAGTGGTGGCCTCGATCCTCGGCAACGCGTTCTGGAACCGTGCCAGCCGCCTGT
TGCCATTGACCCTGACCGGGCAGATGATCGTGTTCGAGACGCTGTTCGCGCTGGCGTATG
CCTTCGCCTGGCAGCAGCGCTGGCCCTCGCTGCTGGAGGCGCTGGCGATCGTGTTCCTGG
TGGCCGGCGTGATGCTGTGCGCGCATGCCCATCGCTCGCCACGGGCGATCGCCGAACATG
CAGGCTGATGTGGGCGTCAAGCGTGCTGATGCCGGCTTGGTCTCAGATGCAACCAAATGC
CGGCACGTTGGCCGATGATCGCCGCAATGATTTTTTGCATCGCAGCACTTGACAGCGGGC
CGGCGCACAGTGTTTTCTGTGCGTCATGGTCCTTGATGCCGCCCACGCCAGCCTGATCGC
CCCCGCCATTGCGGGCCGTCCGACTGCGCCGGTCGCCACCACCACCATTACCACCACCAC
CGTCACCACTGCCCTGGTGCGGCCCGTCGTCTTCGTGTAACTCCCGAAAACCACGGCCCC
GCACCATCCAGGTGGCGGGGAAACTCGACACCTGCATGCGACGGGGCCTCCTACCGAGGT
CTGCATGTCTTCCCACGCCCCCGCCCATCCCGTTGCCCCGGCCGATCTGGCTGCACCGTC
CACTGTCGTGCACAAGTTCGGCGGCACCTCGGTGGCCGATGCCGAACGCTATCGCCATGT
TGCCGGCCTGCTGCTGGCCCGTCCTGAGTCGCTGCAGGTCACTGTCGTCTCGGCGATGAA
GGGGGTCACCGACGCGCTGATCGATCTGGCGCAGCTGGCGGCAAAGGGTGACCAGGGTTG
GCGCGAGGCCTGGCATGCCCTGCGCGCGCGCCACCGTGGCGCCGCCGTGGCGCTGCTGGG
CGAGCAGGTCGGCGAGACGGTCGAATGGATCGACGCCCGCTTCGATCAGCTGGCCGAAGT
GCTGACGGCGCTGGCGGTGATCGGCGAGCTGCCGCGCGAGGTGCTGGACCGCGTGCAGGG
CCTGGGCGAAGTGTTCTCCGCGCAGTTGCTTGGCACCCACCTGCGTGCCTTGGGCGAAGA
CTGTGCGGTGCTCGATGCGCGCGATGTGCTGGTGGTCGGGCATGGCGAGCTGGGCGTCGA
TGTCGACTGGGAAGCCAGCGCCGACCGCCTCGCGCAATGGCGCCTTCAACATCCTCAGCC
GCGCCTGGTCGCCACCGGTTTCGTCGCGCGTGACCGTGATGACCGCATCACCACCCTGGG
CCGCAACGGCAGTGACTACTCCGGCGCGATCTTCGCCGCGCTGTTCAATGCCGATGAACT
GCACATCTGGACCGACGTCGACGGCGTGCTGTCAGCCGACCCGCGCCTGGTACCCGAAGC
CGTGCAGCTGGAATCGCTCAGCTACGACGAGGCCTGCGAACTGGCCTACTTCGGCGCCAA
AGTGGTGCACCCGCAGACGATGTCGCCGGCGATCCGCCTGGGCCTGCCGATCTTCATCCG
CAATACGTTCCAACCGGCGCATCCGGGTACGCGCATCAGTGCCGAGCGCTCGCCGCGTGG
GCCGGTAAAGGGCCTGACCCTGAGCCCGGGCCTGGCCCTGTTGAACCTGGAAGGCACCGG
CCTGATCGGCGTGCCAGGCACTGCAGAGCGCGTATTCGCTGCCCTGCGCCAGGCGCAGGT
GTCGGTGGTGATGATCTCGCAGGGTTCGTCGGAACATTCGATCTGCTGCGTGGTGCGCGC
CGCCGAAGCTGCACGTGGCCGCGAGGCGCTGCTGCATGCGTTTGCGCATGAGCTGTCGGT
GGGCCAGGTGCAGCGCGTGCAGGTCAGCGAGGGCGTCAGCGTTCTGGCGGCAGTGGGCGA
CGGCATGGCCGGCCAACCTGGCGTGGCGGCGCGCCTGTTCGAGGCGCTGGGCCGCGCGCA
GGTGAACATCCTGGCAATCGCGCAGGGCTCGTCCGAGCGCAACATTTCGGTGGCGGTGGA
CAGTGCCGATGCCACCCGCGCCCTGCGCGCCGCGCATGCCGGCTTCTGGCTGTCGCCGCA
GACCTTCGCGGTGGGTGTGATCGGGCCTGGCAACGTCGGTGCCGCGCTGCTGGACCAGCT
GCTGGCCGCGCGCCCGCAGTTGCTGGCCAAGGCCAATGTCGACCTGCGCCTGCGCGCACT
GGCCTCGCGTTCGCGCATGCGGCTGGATGCGGATGGGCTGCATGCCGACTGGCGCGAAGC
CCTTCAGCAGGCGGGTGAGCCCAGCGATCTGGATCGCTTCACCGAACACCTGCTGGCCGC
GCACCTGCCGCATGCGGTGGTGATCGACTGCAGTGGCAGTGCCGAGGTGGCCGAGCGCTA
TGAGGGCTGGTTGGCAGCCGGCATCCACGTGGTCACCCCGAACAAACAGGCCGGCGCCGG
GCCGCTGCCGCGCTACCAGCGCATCCGCGCCGCGGCGGCGGCCAGTGGTGCGCGTTTCCG
CTACGAGGCCACGGTGGGCGCGGGCCTGCCGGTGATCACCACGCTGCGTGACCTGGTCGA
TACCGGTGACGAGGTGCTGGCCATCGAAGGCATCTTCTCCGGCACGCTGGCCTGGCTGTT
CAACCGCTTCGATGGCAGCCAGCCGTTCTCGCAGCTGGTCGCGCAGGCGCGGTCGATGGG
CTACACCGAGCCGGACCCGCGTGACGATCTTTCGGGCGTGGACGTGGCGCGCAAGCTGGT
GATCCTGGCCCGCGAAGCCGGCCACGCGCTCAGTCTTGAGCAGGTGGAAGTGGAAAGCCT
GGTGCCGGCGCTGCTGCGCGAGGGCAGCGTGGATGACTTCATGGCGCGGCTGGGCGAGTC
CGACGCCAGCCTGCTGCAACGCCTGCAGGATGCGCGGGCGCGTGGCGCGGTGCTGCGCTA
TGTGGCACAGCTGGGTGCCGACGGCGCCTCGGTGGGGCTGCAGGAACTGCCGGCCGATCA
TGCCTTCGCCAACCTGCGGCTGACCGACAACGTGGTGCAGTTCCGCACCCGTCGCTACTG
CGACAACCCGTTGGTGGTGCAGGGGCCGGGTGCGGGTCCGGAGGTGACGGCAGCGGGTGT
GTTCGCGGACCTGCTGCGGGTCGCCGCCGGTGAAGGAGCGCGGCTGTGATCGCACGTGCG
TTCGCGCCTGCCTCGGTGGCCAACGTGGCAGTGGGCTTCGACATTCTCGGCCATGCCATT
GCCGGTATCGGCGATACCGTGAGCGTGCGCCGCATCGACGAGCCGGTGGTGCGGATCGAT
GCGATCCGTGGCAGTGCCGTCGCGCTGCCACTGGACGCCGCCGGCAACACCGCCGGGGCT
GCGCTGATGTCGCTGCGCGAAGGCCTGGGCCTGGATTTCGGTTTCGCGGTCGAGATCGAC
AAGGGCATCCCGTTCGGTTCCGGCATGGGCGGTTCGGCAGCGTCGAGTGTCGCGGCGCTG
GTCGCCGCCAATGCGCTGCTGCAGGCCCCGTTGCCGCGCGAGGCGCTGTACCCCTACGCG
CTGGACGGTGAGGCGGTGGCCAGTGGTGGCCGTCACGGTGACAACGTCGGCCCGCTGCTG
CTGGGTGGCCTGGCGCTGTGTACGGCCGATCGCCTGTTGCCGGTCCCGGTGCCTGCCAGC
TGGCACAGCCTGCTGGTGCATCCGCATGCGGTGCTGGAAACGCGCCGTGCCCGCCAGGCC
CTGCAGGGCAGCTATGCGCTGGGCGAGTTCGTGGCCCAGAGCGCGAACCTCGCGCTGGTG
CTCAGTGGTTGTCATCGCAGTGATGCGACGCTGGTACGCGCGGGACTGCGCGACGTGCTG
GTCGAACCGCGACGGGCCGGATTGATTGCCGGCTTCGAGGCCGCCCGTGATGCAGCGCTG
TCGGCCCATGCAATGGGTGCGGGCATCTCCGGTGCCGGACCCAGTGTGTTCGCCTGGTTC
GAGGATGCCGACCAGGCCCGTGCCGCCGTGGCGCCGGTGCAGGCAGCGTTCGCTGCGGTC
GGCTTCGACAGTGACGCCTGGGTATCGCCGCTGGATGCGCCGGGAGCCCGGCTGTGCTGA
ATCCTTCCCCTTCTCTGGAAACCGATCCCATGCAATTTGTTTCGACACGCGGGCAGTCTC
CCGCCGTTGGCCTCAGCGCGGCGATCGCCGCTGGATTGGCGCCCGATGGCGGGCTGTATG
TTCCCGCGCATCTGCCGGCCGCGCGCGAGCTGCAGGCCGGGGCGACCCTGGCCGATACCG
CCGCCGATCTGCTGGCACCGTTCTTTGCGGGCGATGCACTCGAGACTGCGCTTCCGGGGA
TCTGCCGCGAAGCGTTCGACTTCCCGGTGCCGCTGCGTGCGCTCGGCGAGAGTGACCATG
TGCTGGAGCTGTTCCATGGGCCGACGGCGGCATTCAAGGATATCGGCGCGCGCTTCCTGG
CCGGTACGCTGTCGCGCCTGCAGGGCGGCAAGGATCGCGATCTGACGATCGTCGTCGCCA
CGTCCGGCGATACGGGTGCCGCCGTTGCGGCGGCCTTCCATCGCCAGCCGGGCGTGCGCG
TGGTGGTGCTGTATCCGGAGGGTCGCGTGTCTCCGCGCCAGGCGCATCAGCTCGGTTGTT
TCGGCGACAACATCCAGGCCCTGCACGTGACGGGCGCATTCGACGATTGCCAGGCGATGG
TCAAGCAGGCGCTGGCTGACCGCGAACTGCAGGCGCAGGTGCCGTTGAGCTCGGCCAACA
GCATCAGCCTGGGCCGACTGCTGCCGCAGATGAGCTACTACGCGCATGCAGCGTTGACCC
ACTACGCCGCGCATCGTCGCCGGCTCAACCTGGTGGTGCCGACCGGCAATCTGGGCAACG
CGATGGCGGCCGTGCTGGCGCGCGCGCTGGGCGTGCCGATCGGCCAGGTCGTGCTGGCCA
CCAATGCCAATGCCGTGCTGCCGGCGTACTTCAATGGTGGCGACTACCAGCCGCAGGCCA
GTGTGGCGACGGTGGCCAATGCAATGGACGTGGGTGCGCCGAGCAACTTCGAGCGACTGC
GCTGGCTCTACCACGGCGACGACGCAGAGCTGCGTGCAGCTTTCCGCGCGTTCGCGGTGG
ATGACGTGACCATCCGCGCGACGATTGCCGCAGCGCATGCCAGCCGCGGCGAGCTGTTCT
GCCCGCACACGGCGACGGCGGTGAAGGTGCTGCAGGATCTGCGCGCGCGCGGTGCCAAGG
GCGACTGGGCGGCGGTGGCTACGGCGCATCCAGCCAAGTTCGAGGCTGTGGTCGAGCCGC
TGATCGGCGAAACGGTGGCGGTGCCACCTGCGCTGGATGCCTTGCTGCAGCGACCGGCGC
ACGCCGAACCATTGGCGGCAGATTACGCGGCGTTGCGCGAGGTGTTGCTGCGTTGATCGC
AGATGGAGGCGGTTGCCGGCCAGCGGCCGGCACTACCCGTGTTGCATCCTTCCGCTAGTG
CCGGCCGCTGGCCGGCAACCCAACCAACCGCGATACGGTCAGATCAACCCTTCACCGGCC
AGCGTGCGCAGCCCATCCTCGTCGAGGATCTCCACCACGTTCAGGTGGGGCAGGGCGATG
AGCCCCTGCTGGCGCAGCTTGGTGAAGGTGCGGCTGACCGTTTCCATGGTGAGGCCCAGA
TGGTCGGCGATATCGCCGCGGCCCATCGGCAGCGACACGCGCAGGCCGTCGCCCCCCAGC
TTGGCCTCGCGCGCGGCCAGGCGCAGCAGGAAATCGGCCAGCTTCTCGGCCGGCTGCAGG
CGTGCCAGCGCCAGCGCAGCATCCTGTGCGGCATCCAGTTCCTGGCAGGCGCGCTGCAGC
AGCTTGCGCTCCAGGTGCGGGAAGCGGCTGCGCAGGGCCTTCATCTGTGGCAGCGCGACA
CGGCACACGCGGCTGTCGGCGATGGCCTCGATGTCGTAGCGATGGTGGTCGCTGCCGCTC
AGGCCCAGATAGTCGCCGGGCAGCACGAAACCGTTGATCTGGCGCCGGCCGTCGGCCAGG
GTGCGCACCAGGCGCAGTGCGCCTGCGGTCAATGTATAGACATGGTCGCGCTCTTCGCCG
GTGCGTGCCAGCGTGCTGCCCATGCTGACCTGCTGCGAGACGGTGACCTGTTCCAGCGCC
TGCACTTCGTCTGGCGACAGCGCCGAGCACACCGCAAGGTGCCGAACCGAGCAGTGCAGG
CAGTCCAGCGTGGTGCAGGACGGCGAGGCGGGATCGTTGGTGGCGGGCGGAGCGCCGGAA
GGCCGTGACATGTTGCGGGGGGCGTATCGCGGGCGGGGAGGGCCTTATGATACTTCAAGC
GGCCGTTCGACCCTGCCCGAGGCGGGGGCGCTAGAATGTCGCCCCCTCCCACGTCCCGTT
CCAGCAGGAGTTCCGCCCGTGATCAAGCCCCGTACCCCGCCCGGCACCCTTGAGCTGCTG
CCGCGCGAGCAGATTGCGTTCCAGCGCATGCTGGACGTCATCCGCCGCAACTACGAGCGC
TTCGGGTTCCTGCCGGTGGAGACGCCGGTGTTCGAGCTGTCCGACGTGCTGCTGACCAAG
TCCGGTGGTGAGACCGAGCGCCAGGTGTATTTCGTGCAGTCCACCGGCGCGCTGGCCAAC
GCGGCCGAGTCGGGCGACCGTTCGCTGCCGGAAATGGCGCTGCGCTTCGACCTGACCGTG
CCGCTGGCACGCTACGTGGCCGAGCACGAACACGAACTGACCTTCCCGTTCCGCCGTTAC
CAGATGCAGCGCGTGTACCGCGGCGAGCGTGCCCAGCGCGGTCGTTTCCGCGAGTTCTAC
CAGTGCGACATCGACGTGATCGGCAAGGACAGCCTGAGCGTGCGGTACGACGCTGAAGTG
CTGGCGGTCATCCATGCGGTGTTCTCGGAACTGCGCATCGGTGACTTCAGCATCCAGCTG
AACAACCGCAAGCTGATGCGCGGCTTCTTCGAGAGCCTGGGCGTGGCTGAAGGCGAGCGC
CAGCTGGCGGTGCTGCGCGAAGTGGACAAGCTGGACAAGCGTGGCGCCGATTACGTTCGC
GAGACGCTGGTGGGCGAGGGCTTCAACATCCCGGCAGAACAGGTCGAGAAGATCCTGGCC
TTCGTCGCTGTGCGTTCGCAGGGCCATGCCGATGCGCTGGCGCAGCTGGCCACGCTGGAA
GCCGACGCCGGTTCTTCGGAGATCCTGCGTACCGGCGTCGCCGAACTGCGCGAAGTGCTG
CAGCTGGTGCAGGCGCTGGGCGTGCCGGAAACCGCATACTGCCTGAACTTCTCCATTGCG
CGCGGCCTGGACTATTACACCGGCACCGTCTACGAGACCACGCTGACCGACCACCCGCAG
ATCGGCTCGATCTGTTCGGGCGGCCGTTACGAAGACCTGGCCAGCCACTACAGCAAGTCG
AAGCTGCCGGGCGTGGGTATCTCCATCGGCCTGTCGCGCCTGTTCTGGCAGCTGCGCGAG
GCGGGCCTGATCGACGGCATCGAAGCCAGCAGCGTGCAGGCGCTGGTGGCGCTGATGGAC
GAGCAGGGCATGCCGCAGTCGCTGGACATCGCGCGCCGCCTGCGCGCCGGTGGCATCAAT
ACCGAAGTGCAGATGGAGCCGAAGAAGATCGGCAAGCAGTTCCAGTACGCGGCCAAGGCC
GGCATCCGCTTCGTGGTGCTGGCGGGTGAAGACGAGCTCGCGCGCGGCGTGGTGGCGGTA
AAGGACCTGCTGCGTGAGCAGCAGTTCGAAGTGTCGCGCGACGAGCTGGCCAGCACCCTG
CTGGTGGAGCTGGAGCAGTCCAGGGCGATGATGTGAAGCCGGCCGTCGCAGGGGTACTCA
CCGTACTCCTGTTGGCGGGCTGCCAGAGTGACCTAGTGCTGCGCAGTGATCGGCTGGGCC
CGGCGCAGTACCGGCTGCAGGTTGATCGCTGTCACGTGATCGACCGCGCGCAGCTTGAGG
GCGACCTGCGGGCCCTGGCCTCGCGGAAGTGCCCGGCGGGTGCAGGGGCGTTGCAGAACA
GTCCCTGCCGAGCCGGCAGGGCAGTCTGTTCGGGGAGTGCCTGCGGCGCGGGACGCTGCA
GGCGGAGGTGCGTTGCCTGCCCTGAGTCGAGCCAGGTTGTTGATTTGAAAGCAGAACGCC
CGCCCTTTGGTGGGCGTTCTGCATTTCCGGCATCCGGTCCAGGGGTCAGATCCGTTTTCC
TTTGGAAAACGGATCTGACCCCATGAGGCTCCGATTTGACGCACCGCGCAAGAATGCGCT
AATGTACTAACGCGCTATTACATTGATGCATGGACCCGACCCCGTGAAAGCCCGCCCCGA
GATTGCCGCCAAAGACCCGAAGGCCGACCTGGAAGCCCTGGCCCGGGCCTTTGCCGCGCT
GCGCGAGCCGGAGCAGGTCGAGGCATTCCTGCGCGACCTGTGCACCCCGGCCGAGCTGGA
GGCCATGGCCGACCGCTGGAAGGTGGTGCCGCTGCTGCAGCAGGGCGTGCCGTACCGCGA
GATCCACGAGCGCACCGGCGTCAGCGTGACCACCACCGGACGGGTGGCACGCACGCTCGA
GCATGGCCATCGAGGCTATGCCGCCGCCATCGACCGCCTTGCTTCGCGCTGATCCGCGCC
CCGTTCCGAACTTCGAGACCTCCCCTATGAGTGCAACCCAGGCAGCGCCGGCACGAGACC
GGCTGCGTATCGCCATCCAGAAGAGTGGCCGGCTGGCCGAGCCCGCCCGCAACCTGCTCA
GCGCCTGTGGTCTGAGCTGGCGCGAAAGCCGCGACAAGCTGTTCTGCTACGGCGAATCGC
TGCCGGTGGACCTGTTGCTGGTGCGCGACGACGACATCCCCGGCCTGATCGCCGATGGCG
TCTGCGACCTCGGCATCGTCGGTCGCAATGAACTGGACGAGCAGGCCGCAGCACGTCGCC
AGATCGGCCTGCCGGACGCCTACCAGGCGCTGCGCGGGCTGGGCTTCGGCCAGTGCCGGC
TGATGCTGGCGGTGCCCGAGGAATGGCAGTGGCAGGGTCCGGCGCAGCTGGCCGGCACCC
GCATCGCCACCAGCTACCCGGCCACCCTCAAGCAGTGGCTGGCGGAGCAGGGCGTGGACG
CGCAGGTGGTCGAGCTGTCCGGGTCGGTGGAAATCGCCCCGCGCCTGGGTACCGCCGACC
TGATCTGCGATCTGGTCTCCAGCGGCGCCACGCTGCGTGCCAACCAGTTGACCCCGGTAC
ACAACCTGCTCGACAGCGAGGCGGTGCTGGCTGGTGCGATGCGCGTGCCGGATGACGCAC
GTGCATCGCTGCGCGCGATGCTGCTGCGCCGCCTCGACGGCGTGGTGCAGCGCCAGGACC
GCAAGCTGCTGATGTTCCGTGCCAGCGAAGATCGCGTCGACGCGCTGGCGCAGCTGCTGG
CCGATGCCGAGCCGCTGGTGCGGCTGCCGGCCGATGGTGGCGCGCTGCGCCTGCAGACCA
TGTGCCCCGGCCCGCTGAGCTGGCAGCGCATGGAAGAACTCGAGCGCGCGGGCGCGCAGG
GCCTGATGGTACTGAGCGTGGAGCGATCGCTGGCATGAACCGTCTGATCTGGTCCCGACT
TGATGAGGCCGCGCGCAGCGCGGCATTGACCCGCCCGGTGCAGGCCGTGGCGCAGCAGAC
CCGCGATGCCGTAGCGGCCCTGATCGCGCAGGTGCGTGCACAGGGCGACGATGCGCTGCG
TGCGATTACGGCGCGTTTCGATGGCGTCGAGCTGGCCTCGTTTGAAGTTTCCGAAGCCGA
ATTCGCCGCTGCCGAAGCCGCCGTGCCCGCCGAACTGCGACAGGCGATGGTGGACGCCGC
CGAACGCATTGCGCGCTTCCACGCCGCTGGCATGGGCAAAGGCTATGCAGTTGAAACCGC
GCCGGGCGTGGTCTGCGAACGCATGCTGCGGCCGATCGGCCGGGTGGGCCTGTACGTACC
GGCTGGCAGCGCGCCGTTGCCGTCCACCGCGTTGATGCTGGGCGTTCCGGCGCAGCTGGC
CGGTTGCCCGCAGGTGGTGCTGTGCACCCCGCCGCGCGCCGACGGCAGTGCCGATCCGGC
AGTGCTGGTAGCCGCCCGCCTGACCGGCGTGCAGCGCGTGTTCAAGCTGGGCGGCGCGCA
GGCGATCGCGGCGATGGCCTATGGCACGGCCAGCATTCCGGCCTGCGACAAGCTGTTCGG
GCCGGGCAACAGCTTCGTTACCGAAGCCAAGCAGCAGGTCGCACAGGACGGCGCCGCCGC
CATCGACATGCCTGCCGGTCCTTCGGAGGTGCTGGTGATTGCCGATGCTGGCGCCAATCC
GGCGTTCGTCGCCGCCGACCTGCTGTCGCAGGCCGAGCACGGTCCGGATTCGCAGGTGCT
GCTGCTGACCGACGACGCCGTGATGCTGGCGGCGGTCGAAGCCGAGGTTGAGCGCCAGGT
GGCCCTGCTGCCGCGCCAGCAGATCGCGCGCCAGGCACTGTCGGCATCGCGGCTGGTGCA
GGTTGATGCGCTGGACGAGGCATTCGCGATCAGCAACCGCTATGCACCAGAGCACCTGAT
CCTGGCCCTGCGTGATCCGCGCGCATGGCTGGACAAGGTGCAGGCGGCCGGCTCGGTGTT
CCTGGGCGATTACACCCCCGAAGCACTGGGTGACTACTGCAGCGGCACCAACCACGTATT
GCCCACCGCCGGTGCCGCGCGTGCCTACAGCGGCGTGAGCGTTGCCAGCTTCCAGAACCT
GATCAGCGTGCAGAGCGCCAGCGCCGCCGGCCTGGCCGCGATCGGCGGCTGCGCGCGCAT
CATCGCTCGTGCCGAAGGCCTGGATGCGCACGAGCGTGCCGTTGCGTTGCGCATGGAGGT
GGCGGCATGAGCGCGGCGATCGATGAGGTGCTGGCACTGGTGCGCCCGGACCTGCAGGCC
TTCGCCGGCTACAGCTCGGCACGCAGCGCGGCGGTGCAGGGCGAGGTCTGGTTGAATGCC
AATGAGTCGGCCTGGGCCAATGCGGCCGATCCCGCAGGCAGCAGCCGGCGCTATCCGGAG
CCGCAGCCGCTCGCGCTGCGCGAGGGACTGGCGGCGCTGTACGGCGTGACGCCACAGCAG
CTGCTGATCGGTCGCGGCAGCGACGAAGCCATTGATCTGCTGGTGCGCGCGCTGTGCGTG
CCGGGTCGCGATGGCGTGCTGGTCACGCCGCCGGTGTTTGGCATGTACGCCGTCTGCGCA
CGCCTGCAGGGTGCCGCCTTGATTGAAGTGCCGCTGGTGGACAGCGAGGATGGACTGCGC
ACCGATCTGGATGCGGTGATCGACGCGGCCAAGGCGCAGGGTGCCAAGCTGGTGTTCCTG
TGTGCGCCGTCGAACCCGGCCGGCAGTGACATCGCCCTGGATGAGGTCGAGCGCGTGGCG
GTTGCGCTGCGCGGGCAGGCGCTGGTCGTGGTGGACGAGGCCTATGTCGAGTATGCACAA
CGGCCGTCGGCGACCACGTTGCTGGCCGCGCACGCCAATCTGGCGGTGCTGCGCACGCTG
TCGAAGGCGCACGCGCTCGCGGCCGCCCGCGTTGGCACGCTGATCGCTGCCCCGGAGCTG
ATTGCCCTGCTGCGTCGCTGCCAGGCGCCGTACCCGGTACCGACGCCGTGCGCGGAACTG
GCCGTGCAGGCACTGCAGCCGGCCGCGCTGGCGCGCACCGCCGAGCGCGTGACCACGGTG
ATCGCCGAGCGCGAGCGCCTGCGTGCAGCCCTGGTCGGCCTGCCCGGCGTGTGCCGGGTG
TATGCCTCGGCCGGCAACTACCTGCTGGTCCGCTTCGCCGATCCCCAGTCCGCGTTCGAT
ACGCTGCTGGCTGCGGGCGTGGTGGTGCGCGACCAGCGCGCTGCGCCGCAGCTGGGTGAT
GCGCTGCGCATCAGCATCGGCAGCCCCGAAGAGAATGACCGCGTGCTTGCGGCCCTGTCG
GCGCGGAGGGCCGCAGCATGACCCCGATCCTGTTCATTGACCGCGACGGTACCCTCATCG
AGGAGCCGTCCGACTTCCAGATCGACGCCTACGAAAAGCTGCGCTTCGTGCCGCAGGTGA
TCCCGGCGCTGCTGAAGCTGCGTGATGCCGGCTACCAGTTCGTGATCGTCACCAACCAGG
ACGGCCTCGGCAGCGACAGCTACCCGCGCGCCAGCTTCGATGGCCCCAACGACCTGATGC
TGCAGATCTTCGAGAGCCAGGGCATCACCTTCCGTGACGTGCTGATCGATTCCAGCTGGC
CGCAGGACAATGCGCCGACCCGCAAGCCGGGCATCGGCCTGATGACCGCCTACCTGCAGG
ACCGCAGCATCGACTGGGCACGCTCGGGCATGGTCGGTGACCGGATCACCGACCTGCAGT
TTGCCGCCAACCTCAACATCCGTGGTTTCCAGCTGCGCACCGCGCAGTTTGGTGGGGAGT
GGGACTGGCCGGGCATCGCCCATGCGCTGGCCGACGCGCCGCGCACCGCCGTTGTCCAGC
GCAACACCAAAGAAACGAAGATCCGCGTTGAGCTGGACCTGGACCGCGCGGGCGATGCAC
GCATTGCCACCGGCCTGCCGTTCTTCGACCACATGCTGGAGCAGATCGGCAAGCACGGCG
GCTTCGCGCTGGACATCCAGGCCGAGGGTGACCTGCACATCGACGAGCACCACACCATCG
AGGACACCGGGCTGGCCCTGGGCCAGGCCCTGCGCGAGGCGTTGGGCGACAAGCGCGGCA
TTGGCCGTTACGGCTTCACCCTGCCCATGGACGAGACCCTGGCCAGCGCTGCGCTGGACT
TCAGCGGCCGTCCCTATTTCGTGTTCGAGGGCGAGTTCAAGCGCGAGCGCGTGGGCGATA
TGCCGACCGAGCTGGTGCCACACTTCTTCCGTTCGCTGTGCGATGCCAGCGGTTTGAACC
TCAACCTGCAGGTGCGCGGCGACAACGATCACCACAAGGTGGAGGCCTGCTTCAAGGCGC
TGGCGCGCGCGCTGCGTCCGGCGCTGGCCCGGCAGGGCACGGCACTGCCGAGTACCAAGG
GGGCGTTGTGAGCGATGTTGCGCTGATCGATGCCGGTGGCGCCAACCTGGGCTCGGTGCG
CTACGCACTGGAGCGCCTGGGCGCGACGGTGCGGCTGGTGCGCGATGCGGACGGCCTGGT
TGGTGCGCGGCGGGTGATCCTGCCCGGCGTCGGCGCCGCCGGTCCCGGCATGCAGCGCCT
GCACGCTCAGGGCCTGGTGGAACCGCTGCAGCGACTGGAGGTGCCGTTGATGGGCATCTG
CCTTGGCATGCAGCTGCTGTTCGAACGCTCCGAGGAAGCGGGCGCAGAGACACTGGGACT
GATTCCGGGCGTGGTACGCAAGCTGGTGCCGGCCTGTGGCATCCGCGTGCCGCACATGGG
CTGGAACCGCCTGCTGCCGCTGCGCGAATCGCTGTTGCTGCAGGGCGTGCCGGAACGCGC
CAGCGCCTACTTCGTGCACAGCTATGCGGCGCCGCTCAATACCCACACCGTCGCTGCCTG
CGACCACGGTGGCCTGTTCACCGCCGTGGTGGAGCAGGGGCGCTACTACGGCGCACAGTT
CCATCCCGAGCGCTCCGGCGAGACCGGCTCGCTGATGCTGCGCAACTTCCTCGAGGGCAC
TGCTGCATGAGTTTCATCGTCTACCCCGCGCTGGATATCCGCGACGGCCGCGTGGTGCGG
CTGCGCCAGGGCGACTACGCGCAGGAAACCTCCTATGGGGATGACCCTCTGCCGCGCGCG
CAGGCCTTCGCCGCGCAGGGCGCGCAGTGGATGCATCTGGTCGACCTGGATGCCGCACGG
GCCGGTGGCTACACGCTGGCGCCGCTGTTGGCATCCATTCGTGCGCAGACCCCGCTGCAG
GTGCAGACCGGCGGTGGCGTGCGCGGCCGCGACGATGTGGCGCGCATCCTCGACGCTGGC
GCCGGCCGCGTGGTGGTGGGTTCGCTGGCGGTGCGTCGTCCCGATGAAGTGGTCGGCTGG
CTGGAGGAATTCGGCGCCGATCGCATCACGATTGCGCTGGACGCGCGCCAGGACGCCCAG
GGGCAATGGCAGCTGCCGGTGCACGGATGGACCGAGAACGCCGGGGTGACCCTGGATGAC
CTGGCCCGGCGCTACGCGCGCGCCGGCATGCGCCATCTGCTGTGCACCGACATCGCCCGC
GACGGCATGCTGGCCGGGCCCAACATCAGCCTCTACCAGCACCTGTCGGCGCTGTTGCCG
GGTGTGGCGGTGCAGGCGTCCGGTGGCATCCGTGACGTGGCCGATGTGGCGGAGGCGCGT
GCCGCCGGCTGCGGAGGTGCCATCCTCGGCAAGGCACTGCTGGAGCAGCGCATGGACCTG
AGCGAGGCGTTGGCATGTTGAGCCGCCGCATCATTCCGTGCCTGGACGTGCGCGATGGCC
GCGTGGTCAAGGGCGTGCGCTTCCGCGATCACGTCGACATGGGCGACATCGCCGAGTTGG
CACAGCGCTATCGCGACCAGGGCGCGGACGAGCTGGTGTTCTATGACATCGGCGCCAGTC
CCGAGGCACGGTCGGTTGACGTCGCCTGGATCGAGCGCATCGCGCGCCTGATCGACATTC
CGTTCTGTGTGGCCGGTGGCATCGACAGCGTGGAAACCGCGCGCCGCGTGCTGTTCGCCG
GTGCCGACAAGGTGTCGATCAATTCGCCGGCGCTGGGCCGGCCGGAGCTGATCACCGAGC
TGGCGGACGAGTTCGGCGTGCAGTGCGTTGTGGTGGGGGTCGATTCGGTGCGCGAGGCCG
ACGGGCAATGGCGGGTGCGTCGTTTCAGCGGCGATCCGGACAAGACCCAGGCGGTGCCGC
TGCGCACGCTCGACTGGATCGTCGAAGCGCAACGGCGTGGAGCCGGTGAGATCGTGCTGA
ACTGCATGGACAGCGACGGTGTGCGCCGTGGCTACGATGTCGTGCAGCTGCAGCAGGCGC
GGGCGCTGTGCCAGGTGCCGCTGATTGCCTCCGGTGGTGCCGGAGCGATGGAGCACTTCG
CCGACGCCTTCGACCAGGCCGACGTCGACGGTGCGTTGGCGGCCAGTGTGTTCCACAGCG
GCGCCATCGCCATTCCAGAATTGAAGCGCTACCTGCGCGGACAGCAGATCGAGGTGCGGG
ATGTCTATTGAAGTGAGGCCATCGCTGGATGCGCTGCAGGCGCTGGACTGGGGCAAGGGC
GACGGCCTGCTGCCGGCCGTGGTGCAGGATGCCGATACCCTGCAGGTGCTGATGCTGGGC
TATGTCAGCGCCGAATCGCTGGCGGCTACGCTGGCCATCGGCCACATGACCTTTTTCAGT
CGCAGCAAGCAGCGGTTGTGGACCAAGGGCGAGCAGTCCGGCAACGTGCTGGTGGTGCAG
TCGATCCGTGTCGACTGCGACGCCGATACGCTGCTGGTGATGGCGCGCCCGGCCGGGCCG
ACCTGCCACACCGGTGCCGAGAGCTGTTTCGACCAGGCGCCGAAGGATTTCCTGGGTGGG
CTGGGCCAGCTGGTGGCCATGCGTGACGCGCAGCGCCCTCCCGGCAGCTACACCACCAGC
CTGTTTGAAGGCGGCATCCGCCGCATCGCGCAGAAGGTGGGTGAGGAGGGCGTGGAGACC
GCATTGGCCGCCGTGGCGCAGGATGATGAGGCATTGCTGGGCGAGGCGTCGGACCTGCTG
TACCACCTGCTGGTGCTGCTGCGCGCGCGCGGGCTGTCGCTGGATGATGCGCGCGCGGTA
CTGGAAAAACGCCATCGTTGAGGAAGGCGTACGGACCAACGGTCCGCACCCACCTCTGCA
ATGCAGCCGAGCATGGCTCGGCTCTACAATAGGTGGTCTTCTTCTTTCCCGGACCGCCCA
TGAAACTGCCTGCCGCCTGGCTGTGCTGCCTGTTGCTGACCTCGCCGGCCTGGGCCGCGG
ACACCGTGGTCAGCGGCAAGGTGTATCTGGAGCGTGACGGCAAACCCGGCCGCGGTGCGA
CCGATCCGGGCCTGGCCGGGATGCAGGTTTCCAACGGCGAGACCATCGTCAAGACTGCCG
CTGACGGCAGCTACAGCCTGCCGGTGCGCGACGGCCAGACCGTATTCGTGATCAAGCCCG
ATGCCTACGCCTTCCCGAAGGCGGCGGACGGCCTGCCTTCGTTCTGGCGCCATTACCGCC
CGAACGGCTCGCCGGCGCTGAAGTACGGCGGCATCGCCGCGACCAGCGACGTCACCCGCA
ACTGGGACTTCGCCCTGCAGTCGGATCGGCATGACAGCCGTCGTGGTTTCCAGATGCTGG
TATTCACCGATTCGCAGACCGCCAGCCTGAAGGACATCGGCTACTACCAGCAGTCGATCG
TGGCGCCACTGGTCGGCCAGACCAGGGCACGCATGGGCACCACCCTGGGCGACATCGTCA
ACGACGACCTGACCCTGTACCCGGCGATCAACAAGGTCACCACCGAACTCGGCGTGCCGT
GGTTCCACGTGCCGGGCAACCATGACCTCGACTTCGATGCGGCCAGCGACGAACACTCAC
TGGACAGCTGGCGCAACATCTACGGCCCGGACACCTACGCGGTGGAAGAGGGCGGCGCCA
GTTTCGTGTTCCTGGACGACGTGGTGTACGACCCCAAGGCCAGGCCGAAGTACATCGGCG
GCCTGCGCGAAGACCAGTTCGCCTTCCTCGCCAGCTACCTGAAGGGCCTGCACAAGGACC
GCCTGCTGGTGCTGGGCATGCACATCCCGCTGTTCGACGCGGCGCCGGGGCGCGAGACCT
TCCGCCATGCTGACCGCCAGCGCCTGTTCGACCTGCTGAAGGACTTCCGCAACGTACTGG
TGCTCAGCGGCCACAGCCACACCCAGCAGCACGTCTACCACGGCAAGGCCGAGGGCTGGA
ACGGCGACAAGCCACTGCACGAATACAACGTCGGTGCCAACTGCGGTGCGTTCTGGTCGG
GCGTGAAGAATGCCGCTGGCGTGCCGGACAGCACCATGAGCGACGGCACGCCGAAGGGCT
ATGCATTGCTCGACGTGGCCGGCAACGGCAGCTATCGCCTGCAGTACCGCGTGGCCGGCA
GGCCGGCCAGCGAGCAGATCGGCCTGCACGCGCCGAAGGTGCTGCGCCAGGGGGCCTACC
CGGCGTGGGGTGTCTACGCCAACGTCTACATGGGCGAGGATCGGAGCGTGGTCGAGTACC
GTGTCGATGGCGGCGCCTGGCAGCCGATGAAGCAGGTCAGCCAGCCCGACCCGCGCCTGA
TGGTGGAGAACGTGGCCGATGATCTGGCCAGCAGCCTGCGCGGCTACGACCGTTCGCCCG
AGGCCACTGCGTCGCCGCACCTGTGGCGTGGCGCGCTGCCGACCGATCTTGCAGTGGGCA
GCCATAAGGTCGAAGTACGCTCCACCCAGCCTGATGGCGCAGTGTTCACCGCCACCACCA
GCTACAGCCTGCAGACTGCCCAGCCCTGACCCCCGCGCACCAGCGCTCCAGCGAAAGGAC
CCCGCATGGATATCCGCTTCATGGCCGGCACCACACCGGTGACCCTCAGCCGCCACTGGT
TCACCGGCGCGATGCTGCTGCAGAGCGCCACCGAGAAGGTCTGGGTGCAGCACCCGCTGC
ATCCGGGCACCCACTTCTCGTTCTCGCTGGTACAGTCGTGGCTGCGCCACATCGCCGGCC
ACGAAGTGCTGGTCGAGCGCACCCGGCCGCTGTTGTTCGCCGGCTTCCGCCCACAGCGCC
TGCGCGTGCTGGTGGATGGGGTGCAGGTGGCCGAACAGGAAGGCATGTAGGTTCACCTGA
ACCACCGGCGCGCTAGGCAAAGCCGCCCCGATGCCTGAGAATCGGGGCGATTCAATCGAT
CCAAGCAGGCCAGCGTGACCATCGCAGCAGCGTCAACGGTTTCCTCCGACTCCGCCCGCG
GCGGTCTTCCGCGCCGTCTGGTCGTCGCCGATGTCGGCGGCACCTTTGCCCGGCTCGCGC
TGGCGGAAACCCGACCCGGCCAGACGCCGCTGCTGGGCAGCCACCGTACCTATGCCTGTG
CCGAGCATTCCAGCCTGGCCGCGATCCTGGCCGATTTCACCGCCGGCCTCGGCCACCCGG
TGCAGACCGCGGTGGTCGCCATCGCTGGCCTGCTGGATGGCGATGTGCTGATCAACTCGA
ACCTGCCGTGGACGGTCTCGCTGTCGGCCACCCGCGCGCAGTCCGGGCTGCACGACCTGC
AGCTGATCAATGATTTCGAAGCGGTGGCGTTGGCCATCCCCTACCTGCAGCCGGAAGCCC
TGGTGCCACTGAACGGTGACGCCGATCCGGCGAAGGCCTTCCCGGCGCTGGTGCTGGGCG
CGGGTACCGGGCTGGGCGCCGCGCTGCGTTTCGCTGATGGCGAGCGTCCGGTGCTGGCCA
GCGAGATCGGTCATGCCGCGCTGGGCGCCGGCAACGCGCTGGAACTGCAGGTGCTGGGCC
GCCTGCTGCAGCGTTGGCCGCACGTGGACAACGAACGCGTGCTGTCCGGCAGCGGCCTGA
TGAACCTGTATCCGTGCCTGTGCGAACTGCGCGGCGTCACTCCGGTGTGGAACAGTACGG
AGGCGCTGATCGGCGCCGCGCGTGGCGGTGAGGATGCACTGGCGGTGGAAACGTTGCAGG
TCTTCTGTGCGTGGCTGGGCAGCCTGGCCGGCGACGCGGCGATCGCCGTCGGCGCGCGCT
CGGTGTACCTGGCCGGTGGCATTTCCGCGCATGTGCAGGATTTCCTGGCCGATGGCCGCT
TCCGTGAGCGCTTCCTCAACAAGGGCGTGCTGACCGAGGTGCTGCGCCAGGTGCCGGTGT
GGCGCGTGGAGCATGGCCAGCTGGGCGTGCTCGGCGCAGCGGTCTGGCACGCCGCACGGC
AGCCCACGCACGACTGATCGGCAGGGTTGGCATCGGGCCGGCCGTGCATTGCAGACTGGG
AGGGGAAAATGGTGGATCGCAGGCAGTTCCTGCAGGCCGGTGCACTGGCCGCAGGCATGG
CGGCATTGCCGGGCGTGCAGGCGCGCACGCAGGGTGGGGCCCGGGTGGTCTCCACCTGGG
ACTTCGGCGTACCGGCCAACCAGGCCGCATGGAAGGTGCTGGCGCAGGGTGGCAGCGCGC
TGGATGCGGTGGAGGCGGGCGCACGCTGGGCCGAGAGCGAGCTGTGCAACCCTACCGTTG
GCCATTGCGGCAATCCGGATCGCGACGGCGTGCTGAGCCTGGATGCGAGCATCATGGACG
GCGATGGCCGTTGTGGTGCAGTGGCCGCGCTGGTGGACATCCTGCATCCGGTGTCGGTGG
CCCGCAAAGTGATGGAGAACAGCCCGCATGTGCTGCTGGTCGGCGAGGGCGCGCAGCAGT
TCGCGGTGCAGCAGGGATTCGAGCGCAAGCATCTGCTGACGCCGCAGGCCGAAGCGGCCT
GGCGCGAGTGGCTGAAGACCGAGAAGTACCAGCCGCAGATCAATGCCGAGCGCCGTGGCA
TTCCCGGCAACAGCGACAACCACGACACCATCGGCATGCTGGCACTGGATGCCAAGGGCC
AGCTGGCCGGTGCCTGCACCACCAGCGGCATGGCGTGGAAACTGCACGGTCGCGTTGGCG
ACAGTCCGATCATCGGCGCCGGCCTGTACGTCGACAACGACGTCGGCGCGGCCACTGCTT
CGGGGGTGGGTGAAGAGATGATCCGCAACGCGGCTTCGTTCCTGGTGGTCGAGCTGATGC
GCCAGGGGCGTTCACCGGCGCAGGCCTGCCGTGAAGCCATCGACCGCGTGGTGCGCAAGC
GCCCGGAAGCGAGCAGAACGTTGCAGGTGTGCTTCCTGGCCATGAACAAGCAGGGCGAGG
TCGGCGCCTATGCGCTGCATCGTGGCTTCGTCTATGCGGTGTGCGATGCGCAGCGCCAGG
ATGACCTGCGTGACTCGCCGTCGATCTACACGAGCACCCAGGCGTGAGTACGCGGCTGAC
CCTGGAGATCGCCAGCAACTCGCTGGCCTCGGCGCTGGCCGCGCAGGCTGGCGGCGCCGA
CCGCATCGAACTGTTCGACAATCTGGCCGAGGGCGGCACCACGCCGTCGTTCGCCAGCAT
CGCGATGGCCCGCGAGCGCCTGTCGATTCCGCTGTTCGTGCTGGTGCGGCCACGCCCGGG
CGACTTCCACTACGACGCGCTGGAAACCGAACTGATGCTGCGTGACATCGCGCAGTGCCG
CGCGCTGGGTTGCGATGGCGTGGTGATCGGCGCGCTGGACGTGCAGGGCGGCATCGACCT
GGCGCTGTGCCGGGAACTGGTGCAGGCCGCCGGGCCGTTGCAGGTGACCTTCCATCGCGC
CTTCGACGCCGCCCGCGATCTGCCGGCGGCGCTGGAGCAGGTGATCGGGCTGGGCTGCCA
GCGCGTGCTGACCTCGGGCGGGCAGGCCAGCGCCGAGGCCGGTGCCGATGTGCTGGCGGG
CCTGGTCACCCAGGCGGCGGGGCGCATCACGGTGATGGCTGGCGCCGGATTGGCCCCGGG
CAACATCGCAACCGTCGCGCGGCAGACCGGCTGTACCGAACTGCACGCCTCCGCAAAAGG
CCTGCGCCGCTCGGCGATGCAGTTCCAGAACCCGGCGCTGCGCGGTCTGGACCCGGACTG
GAGCCAGACCGCCACCGCTACCGTGGCCGCGCTGCGGCAGGCGCTGGACGGCTGATCGAA
TCCGTCGGGCATGGCCCGGGGTCAGATCCCTTCTGCGAAGGGATCTGACCCCTGTCGCAA
CCCCGGCCGCAGGCACGCGACGGACAAAACCGTTCCGCGCGCGATTGTCGTGATCATGTC
ACTACTTCGTGCGCCGTTCTGTCAGCGATGCGTCGCAACTCTTTGATTGTTCTGGACACC
GGCAGCCGATAGCGGCATCTCGCCGGCTGTTGCTGCGTTGCCGCATGCCGGGCGTGGTTC
AGCTGTGCTTTAGTTTGGATCGATCCACAGGGGAGGTGCCATATCGGTCGTGAACCGATC
CAAGCGCCTGGATCCGTCGTAGTGCCGCGCCACCGTCCGCCCGTGCGTCCACATCTTCGA
AGAGCAACCACCCATGGCTCAGATCGTCCACAAGCGTCGCCACCTGCTGTCCCAGGCCCT
GATCCTGGCCCTGTTGCCGCTGGCGGCCAGCGCGCAGGAAGCTGCCAGTTCGTCCACCAA
GGATCTGGACGCGGTCACCGTCACCGGCTCGCGCATCAAGCGCGCCAGCGTCGAGGGCCC
GGCGCCGGTCAACGTGATCACCGCCGCGCAGATCCAGAAGGAAGGCTTTGTCAGCGTGTA
CGACGCGCTGAAGACCCTCACCGAGGCCACAGGCACCGTTGAAGCCGCATCGCAATGGGG
CTCGCATACGCCCAATGCCAGCGGCCTGAACCTGCGCGGGATGGGCCCGAACCGCTCGCT
GCTGCTGGTCAATGGCCGTCGTGTAGCGGATTACCCGCTGCCCTACGGTGGCGAAACCAA
CTTCTCCAACTACGGCAACATTCCGGCCGCGGCGGTGGAGCGCATTGAAGTGCTGACCGG
TGGCGCCTCGGCCATCTACGGTTCGGATGCGATCGCCGGCGTGGTCAACGTCATCCTCAA
AACCAACTACGACGGCGACGAAGTGCGCGTGCGCGGCGGCACTTCCAGCGAAGGCGGACG
TGATACCTGGGATCTGTCCTGGGCCGGTGGCAAGACCGGCGACAACTGGAGCGTGACCTA
CGCGCTGCAGTACACCAAGCGCGACCCGCTGTTCGGGCGTGATCGCCCGCAGATGGACGA
TGCCGACGATGCGCCGTACCCGTCCTGGAACATGGAACAACGCAAGGTCGGCTTCCGTCC
CACCGCCGGTCTGGCGCTGATCGATCCGACCACGGGCCAGCGCCTGGCGCCGCCCACCGG
CACCTGCGAAAAATTCGACGGCGAGTACTACACCGCCGATCGATTGGTCTACAACTACGC
CGCCAACCGCATCACCAACACCGGCCGCCTGTGCGGCATGAGCGCCGACTACGCCAACTG
GCTGCTTACCGGCGGCGCCGAGAACGTGTCCGGAAACCTGTACGCCACCTTCGATTTCAG
CAATGACCTGCAGGCCTGGACCAACCTGGCGGTGTATCGCTCCGAAGCGATCTGGGGCAC
CAATCCGCCCGGCGTGTCGCTGATCGACGATGACAACGGCTATTACTGGGATGCCAACCG
CAACCGGCCGATCCTGGGCGTGCGCCAGTTCACCCCGAACGAAGTCGGGGGCCTGGATAC
GCTGCGCAACACCAACCGCGAACTGTCCTGGGACTGGAGCGCGGGCCTGCGCGGGCGCCT
GGCCGACCGTTTTGACTGGAGTGCCACGGTGGGGCGTTCCTATTACCGCGTGGAAGAACG
GCAGAACGTGGTCGACAAGCAGAAGTCGTATGACTACTTCCTTGGCCCGCGCCTGGGCAC
CACCGCCGATGGCGAGGCGATCTATGCGTTGAACGAATCGCGCTGGTGGAACCCGCTGAC
GCCGGACCAGTACTGGCAGATGGGGACCGTGGCGAAGAACCGCGCGGCGTCATGGGTCAA
CCAGGCGTCGGCGGATATCACCGGCGAGCTGTTCCAGGGCTGGGCCGGCCCGATTTCGTT
TGCGGCGGTGGCTGAAGTCGCGCAGCAGGGCTATCACCTCAGTCCGGACCCGCGCGCTGG
CATCGACTTCGACCTGCAGAATGTCGATCGCGGCGGCGGCGAGCGTACCCGCTACTCGGC
CGGCGTCGAGTTCAAGATCCCGCTGCTGGACAGCGTGACCGCCACTGCGGCCGCGCGCTA
CGACCGCTATGGCAACTACAAGGCCGATGACAGCAGCGAAGCGCTGGACATCGGCAGCCA
GAAGGAAACCACCTGGAACGTCGGCCTGGAATGGCGCCCGGTCGAATCGCTGCTGGTGCG
TGGCTCGTACGCCACCAGCTTCCATGCGCCGGACATGCATTACCTGCTGGGCCAGCCGAG
CAGTTCGGAAGTGCAGACCTATGACCGCCTGCGCTGCATCCAGAGCGGCGCGTACCTGGT
CAACAACTGTGGCGTGGGCAACACCGACGTCTGGTACACGTTCGACGTGAACCGGCGTGG
GACGCCGCTGCTGCGCTCGGAGACCGGTGATTCGTGGACGGTCGGCTTCGTCTGGGACGT
GCTGCCGAACCTGTCGGTCAGTGCCGACTACTGGGCGATCAAGCTGGAAGACATGATCGT
CGACGTCGGCGCCGATGAGGTGCTGGCCAGCGAGGCCGGCTGCCTGACCGGCAAGAACAT
GGACGGTACGCCATGGGCCAACCCGGCCGGTGGCGAGTACTGCGCCGGCATCCTGGCCCG
CGTGAACCGTGACAGCAACGGTCGCCTGGTATCGATCGAGCGCGGCCCGTTCAACCTGGC
CAGCCGCGAGGTGCGCGGCATCGACCTGACCGCGCGCTATCGACTGGAAACCGCGCAGTG
GGGCAGCTTCCAGCTGGGCGTGAACTACACCAACCAGATCTCGACCAAGGAGCAACGCTA
CGCCGCCGACCCGAATCCGGAACGCCGCGATCGCGACCTGCGCAGCAAGCTGCGCGCGAG
CCTGGCCTGGCAGCGCGGCAACTGGAACGCCAATGTCTATGCCGACCGCATCGGTTCGGT
GCCGGGCGTGCGCTACCACTGGGGTACCGACCGCCTGGACAACCCTGGTGGCTGCCTGCC
GTTCGCCGATGGCTACGTGCCCAGTGACAGCCCGTCGCTGAACTGCCTGGAGCCGGCACG
GCTGCCGGATGGTTCGGTGAACCCGAACCCCAACGCCGGGCAGCAGACGGCGCGCTACTA
CGGTCGAGTGGGGCCGTTCATCACCTGGAACTTCAACGTGGGCTACCAGGTGACCGAACA
CGCGAAGGTAAACGTGTACGTCAACAACGCCTTCAACGCCGCCAGCTGGAACCACAAGGA
CCCGTACAAGCTGGATTACGACTTCGCTCCGACCCGCCTGCTGGGCGCGGTCGGCCGCGA
GTTCGCGTTGGAGTATGTGTTCACCTTCTGAGGTGACCTGCCTCCGCCGGTAGGTCCACG
CCATGCGTGGATATGGACACCCGGGTGCCCATTCAGGAAATGCGGACAGGCTGGATTTGA
CCTTCCCACGATGGCAAGGTTTAGCCTGTCCGCATCCAGAAGGAGCCCCGGGAATCCGAT
CATGAGCACGCCCCGCGCCACTGCAGCCCCCGCAAGCCCTGCCACCATCAGCCTGCCCAT
CGAGGGCATGACCTGTGCCAGCTGTGTCGGCCGGGTCGAGGCGGCGCTGTCCAGGGTCGA
AGGCGTGGGCAGTGTTTCGGTCAATCTGGCCACCGAGCGCGCGGATATCCGCCCGTCCGG
TCCGGTCGATCGGGCCGCGTTGATCCAGGCGGTGGAGCGGGTGGGCTACGACGTGCCCGC
TGCCACCACCGAGCTGTCGGTCGAGGGCATGACCTGTGCGTCCTGCGTGGGCCGAGTCGA
ACGTGCGCTGTTGGCCGTGCCCGGCGTCAGCCAGGCCAGCGTGAACCTGGCCACGGAGCG
CGCCACGGTGCGTGGCATGGCGGAAGTTGCAGCGCTGGTCGCCGCGATCGACAAGGCCGG
CTATGACGCACGCGTGATTGAAGCCGGCGTGCAGTCCGATGACGAGGCCGCGGAAAAGAA
GGATGCCGAGCGCGCCGAACTGAAGCGCGACCTGATCGTGGCGTCCGCGCTGGCGCTGCC
GGTGTTCGTGCTGGAGATGGGGTCGCACCTGATCCCCGGCATGCACGAATGGGTGATGTC
CACCATCGGCATGCAGGCCAGCTGGTACCTGCAGTTCGTGCTGACCGCGCTGGTGCTCGC
CATCCCGGGCCGCCGCTTCTACCAGAAGGGCATCCCCGCGCTGCTGCGGCTGGCGCCGGA
CATGAATTCGCTGGTGGCGGTGGGCACTGCCGCAGCGTTTGGCTACTCGGTGGTGGCCAC
GTTCCTGCCGACGCTGTTGCCGGCGGGCACGGTGAACGTCTACTACGAAGCAGCGGCGGT
GATCGTTGCGCTGATCCTGCTCGGCCGCTTCCTTGAGGCCCGGGCCAAGGGCCGCACCTC
CGAGGCGATCAAGCGACTGGTCAATCTGCAGGCGAAGGTTGCCCACGTGGTCCGTGACGG
CCGGACGGTGGATGTCCCGGTCAATGAAGTGCTGAGCGGCGACGTGGTGGAAGTGCGCCC
GGGCGAGCGCGTGCCGGTCGACGGCGAGGTGGTCGAGGGCCGCAGCTACATCGACGAGTC
GATGATCAGCGGCGAGCCGATCCCGGTCGAGAAGCAGCCGGGCAGCAGCGTGGTGGGCGG
TACGGTCAACCAGAAGGGCGCACTGACGGTACGTGCCACGGCGGTGGGCGCGCAGACCAT
GCTGGCGCAGATCATCCGCATGGTCGAACAGGCGCAGGGCTCGAAGCTGCCGATCCAGGC
GGTGGTCGACAAGGTCACCCTGTGGTTCGTGCCGGCGGTGATGCTGGCCGCGCTGGCGAC
CTTCGCAGTCTGGCTGATCTTCGGGCCCTCGCCAGCGCTGAGCTTCGCGCTGGTCAATGC
GGTGGCGGTGCTGATCATTGCCTGCCCGTGCGCGATGGGGTTGGCGACGCCGACCTCGAT
CATGGTCGGGACCGGCCGTGGCGCCGAGATGGGTGTGCTGTTCCGCAAGGGTGAAGCGCT
CCAGTTGTTGAAGGATGCACAGGTGGTGGCGGTGGACAAGACCGGCACGCTGACCGAAGG
GCGCCCGCGCCTGACCGATCTGGAGATTGCTGCCGGCTTCGATCACAACACGGTGCTGGC
GGCAGTTGCCGCAACGGAGTCGCGCTCGGAGCATCCCATCGCCCGCGCGATTGTTGATGC
CGCGACCGGCCAGGGCATCGCGTTGCCGGGCATGGTCGACTTCGAATCGGTCACCGGCAT
GGGCGTGCGGGCCAGTGTCGAGGGTGCACGCGTGGAGGTCGGTGCCGATCGCTTCATGCG
CGACCTGGGCGTGGACATCACTGTGTTTGCGACGCTGGCGGCAGAGCTGGGCATCCAGGG
CAAGTCGCCGCTGTATGCCGCCATCGACGGCCGCCTGGCCGCAATCATCGCGGTATCCGA
TCCGATCAAGCCGAGCACGCCGGCCGCAATCGCGGCACTGCATCAGCTTGGCCTTAAAGT
GGCGATGATCACCGGTGACAACGCTGGTACCGCGCAGGCGATCGCGCGCCAGCTCGGCAT
CGACGACGTGGTGGCCGAGGTGCTGCCGGAAGGCAAGGTCGAGGCGGTGCGCCGCTTGAA
GGCCACACATGGCCATGTCGCCTTCGTCGGCGACGGCATCAACGATGCGCCGGCGCTGGC
CGAGGCCGATGTCGGCCTGGCCATCGGCACCGGCACCGATATCGCGGTCGAGTCGGCCGA
TGTCGTGCTGATGTCGGGCAACCTGCAGGGCGTGCCGAATGCCATTGCACTATCGAAGGC
GACGCTGGGCAACATCCGCCAGAACCTGTTCTGGGCCTTCGCTTACAACACCGCATTGAT
TCCGGTGGCGGCCGGCGTGCTGTATCCGACCTGGGGCGTGCTGCTCTCGCCGGTGTTCGC
GGCCGGTGCGATGGCACTGTCCAGCGTGTTCGTGCTGGGCAACGCGCTGCGCCTGCGCCG
CTTCCAGCCGCCGATGGCGGACGCCCCCGCCGCGATCCATTGAGGGAGAACCGCATGAAT
ATCGGTGAAGCCGCCAAGGCCTCCAGCGTGTCGGCGAAAATGATCCGCTACTACGAACAG
ATCGGCCTGATTCCTGCGGCTGATCGCACCGAGTCGGGCTACCGGGCGTACTCGCAGGCG
GACATCCACCGCCTGCGCTTCATCCGCCGCGCGCGCGATCTCGGCTTCCAGGTTGCCGAG
ATCACCGATCTGCTGGGCCTGTGGAACGACACCTCGCGGCACAGCGCCGACGTCAAGCAC
CTGGCCGAACAGCACATTGCCGACCTGGAGCAACGCATCGAGCACATGCGGCAGATGGCC
GACACGTTGAAGTCGCTGATCAGCTGCTGCGCGGGTGACGAGCGCCCGGAATGCCCGATC
CTGGAGCGGTTGGGCGAAGACCATGATGCCCCGGTGCCGGTCGTCGCCGCCAAGACCGGC
GCGGTGCGGCGACGCGCACAGAAGCAATGAATCGATATCGCGTGCACTGAAAAGCCCGCC
CTGTGACAGTGCACGGGGCGGGCTTGGTTCTGGATGCAGTTCAGGGAATCAGGCAGTGCG
AGGCGGGAAGCCGGCATCGTTCACCGCGGCGAACACCTGTTCCTGCGACGCGGTGGTCTG
CACCTTGACCAGCCCGGTCGGCGGATCGGCCACCACGCTGGCGTTCGGATCGATCTGCTG
GATCGCACGGGTCACGCTGCGCGCACAGCCGCCGCAGGTCATGCCGTCGACATGGAATTC
CATCTGTAGCTCCTTCGCTGCTCTTGGGATGGGACCAGTGTGCACCTTCCAACGATGGCA
GGGTCAAGCGTCGGGCTGAACGACGAACAAGGCGCGGACAAAAAAACGGCAGCCACCTGT
ACCAGCGCGGCTGCCGTGGAGGAACGTCCCCGCCAGGGCAGGGCATGGGTTGCGCCGGGA
CGTGCCCGGCCAACCCGGTGCGGGCTTAGAACTTCCAGTTCACGCCGAAGTACAACTGGC
GACCGGCGTACAGGTTGGACAGCAGGCGGGCCTGGCTGTCGTTGCCGATGTAGCTGCGCA
GCTCGGACTTGGTGGCGTTCAGCACGGCAGCCGTCACCGTCCAGTCCGGGGTCAGGTTGT
AGGCCACGTTCAGGTCAAGCTGGCTGTACGGCTTGGTGTAGGTGGTCATGCCATTGTTCA
GCCCGCCGACCACTTCACCGCGACGGTTGTACGAGGCACGCGCCAGGAACTTGTCGTTCT
CGTAGAACACGGTGACGTTGGCCTGGTTCTTGGCGCTGCCGACCAGCGGCGATGAGCCGA
TTTCCTCGCCGTCCAGCACGATCGAGGCCAGGTTGGTGTCGTTGTAGGTGTAGTTGGCCT
GCACGCCCAGACCGAAGTCGAAGGTGTACTGGCCATACAGCTCCACGCCCTGCGAAACGC
CATCGCGGCCGTTGGCCTGGGTCTCGTACTTCTGCACGGTGACCGACTGCCCGCCGACGT
TCATCTGCTGGTCGCGCACCACCGGCACGGTGAAGTTGTCCACGTTCTTGCGGAACAGCG
AAACACCTGCGACCGCGCCCGGCTGGAAGTACCACTCCAGGCCCAGGTCGAACTGGACCG
CCTTGAACGGCTCCAGCGCCTTGTTGCTGCCCGAGCCGTACCAGCCGGGCGTGTCGGTGC
CGCCGGTGACACGGCGATCGTTGGCGTACTCCTCGCTGATGTAACGCAGGCCACCGGGAT
AGGCGATGCTGGTGTAGCTCGGGCGCGCGACCACCTTCGACGCCGCACCGCGCAGCACCA
GGTTGTCGGTGATGTCCCAGGCAATGTTGAAGCTCGGCAGCACGTCGGTATAGGTCTTCT
CCAGCGACGACAGGGCGTACACCTTGTCGCGCACCTGGGCGTCGGGCAGGCGGACGAAGC
CACCCTGGCAGCGCAGGTTCGGATCGGCGGCCGGATCATCGCAGCTCATCGGCGCGCCGC
TGGCGTTGTCGACGAAGTAGTCGTTGAAGCGCTCGACCGAGTCGCTGGACTGGGCGAACT
GCTTGGTGCGCACCACGCGCACGCCGACGTTGCCGCGCACGCGCTCGGTGCGGAAGTTGG
CCTGGAAGTAGCCGGAGTAGATCTTCTCGTTGACGTCGTAGACGAAGTCTTCCTCGGTGC
GGTTGTGCGAGCCGCCGTAGGTCTTGTTCAGGTAATCGATGTAGGCCGGGTAGTTGATGC
CCGGGAACACATTGGCGTTGAAGGCGCCGGTGATGTTGCTGATCGGGTTGGACAGGAAGA
AGCCCGGCTGCGCGTTGCCAGCGGTCGGATCGCAACCGGCCTGGTAACGGTTGTTGTCAT
AGTCGGACGGGTCCAGGCCCGGGCACACCCAGTAGGTGTTGCCGGTGTTGCGGTGGACCT
TGCCGTCGCGGTACTTGGCACCGAACTGGATCGAGTCCAGCCAGCCGGCCTCGAACAGCT
TGGTGACGTCTGCCTGGAAGTAGTTCTGCTTGACTTCGGTCTGCATCCACGACGAGTCGG
TGGAACCGGTATCGACTTCGGCGACGCCGGCCATCAGCTGCTGCTGCAGGTCGGGAGAGA
ACTGCACCGACGGCGTGCCGGTGAGGTCCCACGCGGTGTACTGGTTGCCGGACTGCCACT
GGTTGCCCACCTTGCGGCGCGGCTTGGCCGACATGCGGAAGTTCATCGACGGACCACCTT
CGGACCAGGTGCGGCCGCCGGTGAACGAGGCTTTCCAGAGGGGGCTGATGTCCCAGTCAA
TGGTCAGGTCCGCGGTCTGCGACAGTGCCTTTTCCTTGCTGTAGCCGCCGGTGAGCTGCG
GGGTGGGGATGGTGCAGTCGTCCGGGCCCCAGCCACCGGGCTTGAGGCCGGCGGCAGCCG
CTTCATCCTCGCTGCAGTAGTAGGTCTTACCGGCCAGCTTCTGGTACTGCGCGCCGGTGA
CGATGCTGCCGGTCGGATCGAAGTCCAGGCCATTGAGCAGGCGGCCGCCGGCCCAGTTGC
CGTCCTGGTTGTAGCGGGCCAGGTTCCACTCCGGCACCTTCAGCATGTTCTGGGTGTAGT
CACCCTGCAGCTCGAAGCGGAAGTAGTTGGCCGTCATCGTGACGTTGTCGACCGGCTTGA
ACTGGAAGGTCAGCTGCCCGCCCTTGCGTTCGCGCTTCTCTTCCTTCACCGCGAAGTTCA
CCGAGGTCGGCATGAAGAACTCACTGTAGTTCTTGCCGGTCTGGTTGTTGAAACCGGACT
CGCCCCACCAGTAGTGGATGCCATCCTGCTCCAGCAGGTTGCCGTTGGCATCGCGGGCGG
TGGTGCCGTTGCCGTACCACTGGTAGTCCTCGGTGCTGGCCTCCATGGTGCGGGTAGTGC
GTTTCTGCTGGGTCACGCCGACCAGCACGCCGAAGCGCTCGTCCTTGCTGTGCCAGGAAT
ACAGCGCCGACACCTGCGGATCGACGTCGTGGCTGGTGTCGGAGGTGGTGCCCTCCAGGT
TCACGTAGCCGGAGTTGGATTCCATGTCGAGCGGACGGCGGGTATGCAGGATGACCGTGC
CGCCGATGCCGCCTTCGTCGATGCGTGCTTCCGGCGACTTGAACAGCTCGGCGCTGGACA
GCATGTTCGACGGCAGCAGGGTGTAGTTGAAGGAACGGGTGGCTTCGTTGTTGGTTTCCG
AGGAGGCGACGAAGTTGCCGTTCAACTGGGTCAGGGTCAGGTCCGGTGCAAGGCCGCGCA
CGCTGACGCTCTTGCCTTCGCCACCGCTGCGGGTGATGACCACGCCGGGCACGCGCTGCA
GTGCGTCGGCCACGTTCTTGTCGGGGAACTTGCCGACGTCTTCGGCGGTGATCACTTCGA
CCACGGCGTTGGCATCGCGCTTCTGCTCAAGGCTCTTTTCAATGGCATAGCGGTAGCCGG
TGACCTGGACGCTGTCCAGAGTCGTGGCGTCCTGCGAGCTGGTGGTCGTGGCCTGCTGCG
CGGCGGCGCCTGCCGGAATGACGGCGGCAGCCAGGGCCAGCGCGATGGCCAGCGACAATG
CGTCCTGGCCGTGCGTACGTGTTGAATGCTTCATTCCCATCTCTCCCTCTCTCCTGGATT
GATCCGGTGACGTGGCACGGACAACTTGAATCGATCTAATTTGAAGTGAATTTGTCGCTG
TCGCCATGCAGTGGCAGTAGCACCGCACGCGTGGCCTGGTGTACGTCCTGTTGCTGCTCC
CCCAACTCCCGGCCATCGCAGCGTCGTCTTGGATCGATCTAAGCGATGGGCGGGCGATTT
TTAGCATGGGTCGCCCTTGGGCGCATGCTGCTCCGCAATATGGTACTGGCGTGGCGTAGG
GATGACGGTTTGCTGAAATCAGTGAAATCGTTTTCGTGCGCAGGGAGGGGGGCGGCAGGG
CTGCGCCCTGCACCTGCGGGTAGTGCCGGCCGCTGGCCGGCAAGAGCCAAAGCCAAAGCG
GCTCTGGGTTGTCTGGGTTTGGCGGTGCGGTGTGGACTGGCAGGACACGCCGTAAACCCT
TCCATGGGGGCTCGATGGCGCCATTGACAGTTTCCCGGTGACGGTTGGATTGATCCTGGA
GCGACATGGGGTCATGGGGTCAGATCCGTTTCCCGTTGGAAAACGGATCTGACCCCGGAT
TGATTTCGATATCTGACAGAGATTCATCCACTCATGGCGTGGATCCATCCACAGATCGCG
GAAATCTGTCGAAGGCGGGGTGGGTCCGGTTGCGGGGGTGTCCGCGGCATGGATGCCGCG
GCCAAGCCCCCAGGGATGGGTTTACGGCGTCCCTCGCAACCGGACCCACCCCGCCATTCC
ACGGATCGCCGGCTTTTGCTGTTGCTTCGGCTGTTGCTTCTGAGGTTGCCGGCCAGCGGC
CGGCACTACCGCGGGTGCAGGGCGCAGCCCTGCCGAACCCCCTCATGCTGCGCCGCAGAA
TGCATTCGGCTGAACCTGCATGCTCTACTTGAATCGATCTAAATCCACGGTCACGTGGGT
CGGGCGTCATTCCAGGGGGAGCCTTCTGCCGGTCCAGGCAGAGCTCAGCGGAACGGTGCC
GGAAGGCCCGGGCCGTCTGTCTCTGCGTCATCGACTACAGGAACCCGACATGCGTCCAGT
GCCGTCCGCTCCCGCCGTCCCATCATCCTCGCGCCCGCTGGTGCGCCTGGCCTGCCTGAT
TGCGCTGTCGGCGGCGCCGATGCTGCTGCAGGCCGCGCCGGCAGCGCTGGAGCGCGAGGT
CAATACCTTCATCGGCAGCAAGGACGACGGCAACACGTTCCCGGGCGCGTCGGCGCCGTT
CGGCCTGATCCAGGTCAGCCCGATCGGCAGCCACTATTCGGGTTGGCGCTATGACGACGA
GAAGATCCGTGGCTTCGGCCACTCCTTCATCTCCGGTGCCGGCTGCTGGGAACAGGGCGG
CCAGGTGTCGGTGCTGCCGGTCACGGGCTCGATCGGTCCGGGCGGCGATTTCGATACCGG
CAACGCCAAGCAGTTCGACCACAAGGCCTACGCCGCGTCCTACACCCACGATGGCGAGGT
CGGCCAGGCCGGCTACTACAAGGTGCGGCTGACCAGCTACGGCGGCATCGATGCCGAGGC
GACCGCGCGTACCCGTGCTGCGGCCGAGCGCTACACCTTCAGCCAGCGCAGTGGCGATGG
CCACGTGCTGGTCAATGTCGGCCAGGCCAACGAGCGCCATTCGGTGATCGGCAGCGTGGT
CGATGTGGTCGGCGACCGCGTGGTCGAGGGCAAGCTGGTCACCAAGAGTTTCTGCGGCGG
CCATCAGTACACCACCTGGTTCCGCATCGAGTTCGACCGTCCGTTCAAGGCGCATGGCAC
CTGGGGTGAGGGCGGCGGCCTGCCGGGCGCGCGCCACAGCATGGAAGGCGAGCAGAAGCC
GAACGGTGCCTGGCTCAGCTTCGACCTGGCCAAGGGCCAGTCGGTGACGGCGGTCAGCGC
GATCTCGCACGTGGATGCCGAAGGCGCGCGCACCAACCTGCGTGCCGAGGGCATGCAGGG
TGGGTCGCTGCTCGGTTTCGACCGCATGCGCGCGCTGTCGCAGCAGGCCTGGCGTGAGCA
GCTTGGCCGTGTACGCGTGCAGGGCGGCACCGCCGATGACCGCACCGTGTTCTACAGCGC
GGTCTACCACGCGCTGCTGCAGCCGATGACCGGCAACGATGCCGATGGCCGCTACCGCGG
CTATGACGATGGCATCCACCGTGCCGAAGGCTGGACCTATTACGAGTACTTCTCGCTGTG
GGATACCTACCGCGCGCAGAACCAGTGGCTGGCACTGACCCGCCCGGACGTGGCGCGCGA
CATCGGCCGCACCCTGCTGGCGATCGATGAGCAGGGCGGTTGGCTGCCGCGCTGGGGCTA
TGCCAACTTCGAAACCAACATCATGACCGGCGATCCGGTCACCCCGTTCATGGTCGACCT
GTGGCGGTTCGGTGCACTCAAGGGCCGTGAATCGCAGGCGTGGGATGCGCTGCGCCGCAA
TGCCTTCGGCACGCCGCCGCTGAACTCGCGCATGGCCGGCCGCTCCGGCAACCCGACTTA
CCTGGACAAGGGCTACGTGGCCTATGACCGTGCATTCCCGTCCAAGGGCATGGACGTCGA
TCCGCACCACGGTGGTTCGGCCACGCTGGAGTACGCGCTGGCCGACTGCGCGCTCTCGCA
GATGGCCGACGGCCTGGGCCATGCCCAGGATGCGGCGACGCTGCGCGAGCGCGGCCGCAA
CTGGCGCAAGGTGTGGGACCCGCAGGTGCGCGACGCCGAGACCGGCTTCACCGGGTTCCC
GCGCCCGCGTAACGAGGACGGCCAGTGGTACACCCCGTCCGACGGCCATTACAGCCCGCG
TTCGCACCACGGTTTCCACGAGGGCACGGCGTGGCAGTACCAGTGGCTGGCGCAGCAGGA
CGTGCCGGGCCTGGTCGAAGCGATGGACGGCCGCGAGCAGGCGGGCCGCCGCCTCGATGC
GTTCTTCGCGATGGACGCGCTGCAGGCCGACCCGCTCAATGCCGCCCGCAAGGCGTGGGT
GGTCGGGCCGTACAGCTACTACAACCAGTTCCGCTACAACCCGAACAACGAGCCGGACCT
GCACTCGCCGTGGCTGTACACGCTGATCGGCCAGCCGTGGAAGACCGCGGCCGTGGTGCG
TGCGGCGCAGCAGCTGTTCACCAATGCCCCCAACGGTGTGACCGGCAACGATGACCTCGG
CACGATGTCGGCCTGGTACCTGTTCAGTGCCATCGGCGTGTACCCGGCGGTGCCGGGCAG
CGGCCAGTTCCTGCTGCACACCCCGCGCTTCAGCAAGGTGGAAGTGGACATGGGCAATGG
CCGCACCCTGCGCATCGACGCGCCGGGCGCCGATGGCCGCCGCCTGCAGTATGTGCAGGG
CGTGCAGGTCGATGGCCAGGCGCATGCACCGGTGTGGCTGGACTGGAACCGCCTGCAGCA
GGGCCCGCGCGTGCGCTTTGCGCTGGATGCGAAGGTGCCGGAGCAGGGCTGGGGCACGGC
GGTGAAGGATCTGCCGGTATCCTGGTGCGCGGCACCGGGCAGCCAGCTGCGCTGAGCCGG
ACTGTGCCGTTCGCGGCGACCCAGCGAACGGCACGGCACGACACGGCCCTGATCCATTAG
GCTTGAGCTTCCAGCGGAGTCCGGGAAGACGATGAACGACAACGGCAGCAGTCCCAGCAA
GCGCGCCGGCAAGGCGGTGACGGTGACCGACATCGCGCGTGCGATCGGCGTGTCACGGGC
AACCGTGTCGCTGGTGCTGCGCGGCAGCCCGCTGGTCAATGTCGATACCCGCGCCAAGGT
CGAGGCCGAGCTGCGCCGCCAGCGCTATGTCTACAACCGCGCGGCGGCCAACCTGCGCCG
GCGCACCTCGTCGAGCATCGCGCTGGTGATCAACGACCTGTCCAACCCGTTCTTCGCCGA
ATTCGCGTCAGGCGTGGACGAGGCGCTGGGCGGGCGCGGTTACGTGACGTTGCTGGGCAG
CACCGGGGAATCGCCAGAGCGCCAGCAGGCCGTGCTGTCCACGCTGATGGAGCACACCCC
GGCCGGCCTGATCCTGTCGCCGGCCGAGGGCAGCGACACCGCGCAGTTGCGGCAGGCGCT
GGGCGCCAATGCCAACGTGCTGCTGTTCAACCGCGAACTGGCCGGGGCTGACTGGGACTT
CCTGACCCTGGACAACCAGCACGGCGCCTATCTGGCCACGCGCCACCTGATCGAGCGCGG
CCATCGCCAGATCGCCTTCTTCGGCGGCCACGCCGCATCCAGTTCCTGCCACCAGCGCCG
CGCCGGTTTCCAGCAGGCGCTGGCCGAGGCCGGGCTGTCGCTGCCGCCGGGTTGGATGAT
CGAGTCGGCGCCGAACCGCCTGGAAGCAGCAGCGCGCACCGATGAACTGTTTGCCGATGG
CCATCGTCCGAGTGCGGCGGTCTGCTACAACGACACCGTCGCGCTGGGCCTGATGCTGGG
CTTGAACTCGCGTGGCATCCGTCCCGGTGGCGACTTTGCCGTTACTGGTTTCGACGACAT
TTCCGAGGCTGCGGTGGCGGTGCCACCGTTGACCACGCTCACTGCCGACCCGCGCGAGCG
TGGCCGGCAAGCGGCCGCGCTGCTGCTGCAACGGCTGGACGAACCGGATGCGCCGCCACG
GCGCACGGTCGCGCCGGTGCAGCTGCGCATCCGCGAAAGCAGTGCTGCGCGACCGAACTG
ATTCCTTTCATACACCCCTTCCACGCAACAACGACCTTCCGCGCATCGAGGCGCGTACCG
CATGCCGATCTCCGCAACGCCCCGTCCATCGGGTTCCTCGGGCAACGCACCCGCCGTCAC
CAACGGCAAGGCGTTGGCTGTCGTCACCACGATCTTCTTCATGTGGGGCTTCCTGACCTG
CCTCAATGACATCCTGATCCCGCACCTGAAGGCGGTGTTCGAACTGAACTACGCCAAGGC
GATGCTGGTGCAGTTCACCTTCTTCGGCACCTATTTCCTGATGTCGCTGCCGGCGGGGCG
GCTGGTGGCGGCGCTGGGCTACAAGAAAGGCATCGTCGCCGGCCTGGTGATCGCCGGCAT
CGGCGCGCTGGGCTTCTGGCCGGCGGCCGAACTGCGCGTCTATGGCGCCTTCCTCGGCGC
ACTGTTCGTGCTGGCCACCGGCATTACCGTGCTGCAGGTGGCCGCCAACCCCTATGTCGC
GCTGCTGGGCCCGGAGCAGACCAGCTCCAGCCGCCTGACCCTGGCGCAGGCGCTGAACTC
GCTGGGCACGGCCATCGCCCCGATCTTCGGCGGCATGCTGATCCTGTCCAACACGGTCAA
GAGCGCTGACGACATCGCGGCGCTGCCGGCCGCCGAGCAGCTGGCCTACCGTGCCGCCGA
GGCGCAGGCTGTGCAGGGTCCGTACGTGGGCCTGGCGGTGGCGCTGGTGCTGCTGGCGCT
GTTCGTATTCCTGTTCCGCCTGCCGGCGCTGAGCGACGCCACCGAGCAGGCCGACCAGGG
CCACCACCACAGCTACCTGGATGCGCTGCGCAAGCGCCACCTGCTGCTGGGCGTGCTGGG
CATCTTCTTCTACGTCGGTGCCGAAGTGTCGATTGGCAGCTTCCTGGTCAACTACCTGTC
GATGCCGAACATCGGTGGCTTCAGCGAGCAGCAGGCCACGCATTACGTGTCTGCCTACTG
GACGATGGCGATGATCGGCCGCTTCGCCGGTTCGGCGCTGCTGGCGCGCTTCTCGCCCAG
CCGTCTGCTGGCGATCTTCGCGCTGGTCAACGTGGCGCTGCTGGTCACCACCATGCTGAG
CTCCGGCAACGTCGCGCTGTACTCGGTGGTGGCCATCGGCCTGTTCAACTCGATCATGTT
CCCGACCATCTTCGCGCTGAGCATCGAGCGCCTCGGCCCGCTGACCAACAAGGGGTCCAG
CCTGCTGATCATGGCCATCGTCGGCGGTGCCGTGGTGCCGTACCTGCAGGGCGTGCTGGC
CGACCACATCGGTGTGCAGGCCAGCTTCATCCTGCCGCTGCTGTGCTACGGCTACATCAT
TTTCTACGGACTGGTCGGCGCGCGTACGCCGGCCTCCGCAACGCAGGGAGGCTGAGTCCG
GAATGGGTGCCATCGTTTGCTTCGGCGAAATTTTGATCGATCTACTAGCACAGCCGCCGG
CCTCGGCCGACACCCCGCGTGCGTTCCTGCAGTACGCCGGTGGGGCGCCGGCCAACGTCG
CGGTGGCGGCTGCGCGGCTGGGTGCGAAGACCCAGTTCGTCGGCATGCTGGGCCGCGACA
TGTTCGGCGATTTCCTGGCCGACAGCCTGGTCGAGCACGGCGTGGGTACCGATTACATCG
TGCGCACCGACGCGGCGAAGACCGCACTGGCCTTCGTGGCCCTGGATGCCAATGGCGAGC
GCAGCTTCAGTTTCTACCGCCCGCCGGCGGCTGACCTGCTGTTCCGTGACAGCGACTTCC
AGGCGGCGTGCCTCGACAGCGCGCAATGCTTCCACGTCTGTTCCAACAGCCTGACCGAGC
CGGCCATCGCCGAGGCGACCTTTGCCGGCATGGACCGTGCCCGCGCTGCCGGTGCGGTGG
TCAGCCTGGACCTCAACCTGCGTCCTGCCCTGTGGCCGGCGAACGAGGACCCGGCGCCGC
GCCTGTGGCAGGCGCTGGAACGCGCCGACCTGGTCAAGCTGTCGCGCGAGGAGCTGGACT
ACCTGGCCGCGCCGCTGGGCGCCGATGGCGAGGCGGCGGTGCTGCGGCGCCTGCTGGCCG
CGCGGGCGCGCTGGGTGATCGTCACCGATGGTGCAGCCACGCTGCACTGGTACACCCGCG
ACAACCACGGCACGGTCACCAGCTTCCGCGTGGCCACGGTCGACACCACGGCGGCCGGTG
ATGCCTTCGTCGGTGGCGTGCTGGTTGGCCTGCTGGAGCGCGGCGGGGCCGGTGCCGGTT
TTACCGCCTTCTGCCAGGACCCGGAGGCGATCACCGCCACGCTGCGCTTCGGCGCAGCGG
TCGGCGCGCTGGCTGTTACCCGCAAGGGCGCGTTCGCCGCGATGCCCTCGCTCGATGAAG
TGCAGCAGCTGCTGCAGGCACAGGACATTACTGCATGAGCACCTCGCCCGATTTCCGTTC
GCCCGCGTTCCTGCGCGCGCACATCGCCGATACCATGGCGTTCTACCACCCGCGCTGCAT
CGATCCCAACGGTGGCTTCTTCCACTACTTCCGTGATGACGGCAGCATCTACGATGCCAG
CCATCGCCACCTGGTGAGCAGTACCCGTTTCGTCTTCAACTACGCGATGGCCTACCGCGA
GTTCGGCAATGCCGAGTACCGCGACGCGGTCGAGCACGGCGTGCGCTACCTGCGCGAGGT
GCACCGCAACCCGGCCACCGGCGGCTATGCCTGGACCCTTCGTGATGGCAAGGTCGAGGA
CGACATGAACCACTGCTACGGCGTGGCCTTCGTGCTGCTGGCCTACAGCTGCGCGCTGAA
GGCAGGTATCGAGCAGGCCCGCGCGTGGATGGACGAGACCTGGCAGCTGCTGGAAGCGCG
CTTCTGGGAGCCGCAGCACGGGCTCTACAAGGATGAAGCGGACGGCCAGTGGAACTTCAC
CGGCTATCGTGGGCAGAACGCCAACATGCACATGTGCGAGGCGATGCTGGCCGCGTTCGA
GGCCAGTGGCGAGCAGCGCTATGTGGAGCGCGCGCTGCAGCTGGCCGACAACATGACCCG
CCGCCAGGCGGCCAAGGCCGGCGGGCTGGTCTGGGAGCACTACGATGAGAACTGGGAGAT
CGACTGGGACTACAACCTGGACGACCCCAAGCACCTGTTCCGCCCGTGGGGCTTCCAACC
GGGGCACCAGACCGAGTGGGCCAAGCTGCTGCTGATCCTCGATCGCCACGTGCAGGCCGA
CTGGCTGGTGCCGACCGCGCAGCACCTGTTCGACGTGGCCGTGGCGCGCAGCTGGGACGA
CGCGCGAGGCGGCCTGTACTACGGCTTCGCACCGGAATCGCGCCGGCAGCCGGGCATGGA
TGGCGCGCCGATCGGCGGCGACAGCTTTGTCTGCGACGACGACAAGTACTTCTGGGTGCA
GGCGGAGACGCTGGCGACCGCCGCGCTGATGGCCAAGCGCACCGGCGATGACCGCTACTG
GCAGTGGTACGAACGCATCTGGGCGTACGCGTGGGAACACTTCGTCGACCATCAGTTCGG
CGCCTGGTTCCGCATCCTCGATGCCGACAACCGCAAGTACAGCGACGAGAAGAGCCCGGC
CGGCAAGGTGGATTACCACACCATGGGCGCGTGCTACGAAGTGTTGAACGTGGTGCGTTG
AGGCGCGTGTCGCCATACGCATGATGAATCGGAATCAGTAGCGCCGGGCCACGCCCGGCG
GAGAAACAGGAGCTCCGCGTGCATCGTCTTTCCCTCGTTGTCCGTCTGCTCCTGCTGCTG
GTCGCAACGTCGGCCTTCCCGGCAATTGCAGCGCCTCTGCAGGCACAGTGGGAGTTCCGC
ATGCTGCCCGGCGACGCGCAGGGCGCCGCCCACCCAGGCCTGCAGCAATGGCGTGCGGCA
ACGGTGCCGGGCAGCGTGCACACCGAGCTGCTGGCGCATGCGCTGATCCGCGACCCGTAC
GTGGGTGCGCCCGAAGCGGAGCTGCAATGGATCGGCCTGGCGGCCTGGGAGTACCGCGCG
CGCTTCGACGTGGACGCGGCGATGCTGGCCAAGCCCCATGCCGAACTGCGCTTCGACGGG
CTGGACACTTATGCCGAAGTCAGCCTCAACGGCAAGCCGCTGCTGCGCGCGGACAACGCG
CACCGGACCTGGCGCGCGCGCGTGGAAGGGCATCTGCGCGCAAGGGGCAATGAACTGCAG
ATCGTGTTCCGCTCACCGATCCGCACGCTGCTTCCGGGCGTACAGGCGATGCCACACAAG
ATCGCTGGCAACTACCCGTCGCCGTATGGCGATGAGCCGAAGGACGCGATGGTCGGAAAC
TTCGCGCGCAAGCCGGCCTACCACTTCGGCTGGGACTGGGGCCCGCGTTATGTCACCGCC
GGGGTCTGGCGCGGGGTCGACCTGCAGGCTTGGGATACGCACCGCCTGACCAGTCTTGCC
GTGCGCACCGATGCATTGAGCGCGGAGCAGGCGAAGCTGGCGGTGCTGCTGCAGGTGGAG
CAGGGCAGCGCCACCGGTTCTGCGGTCGTCAATGTGGAAGTCCTCGATCCGCAGGGTCGC
AGCGTGGCCCAGCAGCAGCGCACCGTACTGCTGAAGCCCGGGCAGAACAGTGTTGAACTA
CCGATTGAACTGGCGGAACCGAAGCGGTGGTGGCCGGTCGGCCATGGTGCGCAGGATCGC
TATACCGTGCAGGCGCGCCTGGATGGCGGTGCCGACGCAACGCTGGTGCGCGAGCAGCGC
ATCGGCCTACGCACGGTCGAACTGCGCCGCGAAGAGGACGGCAAGGGCGGGCAGGGCTTC
GCCTTCGTCATCAACGGCGTGCCGATCTTCGCCAAGGGCGCCAACGTCATTCCGTTCGAT
GCCTTCCCCGCACGCGTCGACGCAGCACGCCTGCGCCAGGTGCTGACCGCCGCGCGCGAC
GCCAACATGAACATGCTGCGCAACTGGGGCGGTGGCTACTACGAGGACGACGCGTTCTTC
GACATCGCCGATGAGCTGGGCCTGCTGGTCTGGCAGGACTTCATGTTCGGCGGCGGCATG
CAGCCGGGCTACGATCCGGCCTTCCGTGCCAGCGTGGTGGCCGAGGCGCGCGACAACGTG
CGCCGGCTGCGCCATCACCCCAGCATCGTGCTGTGGTGTGGCAACAACGAGGAAGAAACC
GCCTGGAAGGACTGGGGTCACGGCCGCGACCTGAAGGCGGCCGACCCGGCATTTGCGGCG
AAGGTCTGGCAGGGCTATGTCGACCTGTTTGGCAACGACCTGCGCCAGGTGGTGGGCGAG
GAAGGACTGGGCGTACCGTACTGGTCCAGTTCGCCCAGCAACGATCTGGACGAGAAGGCC
AACGATTCGACCCGCGGCGACAAGCACTACTGGCAGGTCTGGGGCAATCCGGCGCTGCCG
GTGCAGGCCTACCTGCGTGAGACGCCGCGCTTCATGTCCGAGTACGGGCTGCAGGCGTGG
CCGTCGGTGGCGACGGTGGATCAGATCGCCACCCGCGCCGAGCAGCGCATCGACAGCCCG
GTGATCCGCGCGCACCAGAAATTCATGGCCGGCGAGGGCAACAGCCGCCTGCTGCACTAC
ATCGAACAGGGCTATGGCACGCCGAAGGACTTCGAGGACTTCGTCTACCTCAGCCAGGTC
ATGCAGGCCGATGGCATCGCACTGGCGGCGCTGCATCATCGCGCCTCCCGGCCATACACG
ATGGGTTCGCTGTACTGGCAGCTCAACGATGTCTGGCCAGGCGCCTCGTGGTCCAGCGTG
GATTACTTCGGCCGCTGGAAGGCGCTGCACTTCGCCGCGCGGCGCTTCTTCGCGCCGGTC
ACGGTAGCCGCGCTGCGCGATGAAGGCAGCACGCGGGTACGCCTGATCAATGACGGTGCG
GCGCTGGATGCACGTTGGCGGCTGCGGGTGATCGACATGGACGGCAAGGTGCTGCGCCGT
CGCGAGGATGCGGTGACGCTGGCGGCGTCGGGTGTGACCTCGATCGGTGATTTCCGCGAT
GCCGAATTGCTGGCCGGTGCCGACCCGAAGCGCACGGTGGCGGTGTTTGAGCTGCTGCGG
AACGGGGCGGTGAGCGCACGGCAGGTTGTCGGATTCGTCGAAGCCAAGGACCAGGTATTG
CCGCGGCAGAAGCTCAAGGCCACCTTGTCCATCGAAGGCGACCACTATCGACTGCGGCTG
GAAAGCGCGGCGTATGTGCGTGCGACGTGGATCGACTTCGGTGCGCTGGACGTGCAGGTC
GAAGAAAACCTGCTGGATCTGCTGCCGGGCGAAACCCGCGATATCGCGGTGCGCGGCCCG
GTGGATCTGGTTACCCTGCGCGAGGCGCTGAGGGTGAAGACCCTCAGCGAGCGTTGAGGG
ATATCCCGCTTTGGTAGGTGCCAACCTTGGTTGGCACACCAGGAGCCTGCCAACCAAGGT
TGGCCTCTACCATTTTGCTTACAGCTGGATCTGCTGGAAGTTCTCGACCCGCTCGTGGCC
GTTGGCGGACTGGCCGGTACGCGGCATCGGGTAGTCATCCAGGCGGTCGATCAGCCGGGT
CTGCAGGCCGGCTTCGCGGGCAGCATCCAGTTCTTCGACCACATCGGACAGGAACAGGAT
CTCGCCGGCCGGCACGCCAATGGCCTGCACGATGCGGCGGTAGCTGTCGGCCTCACGCTT
GCCACCCATCTCGGTATCGAACCAGCCCGACACCAGCGGGCTGAGGTCACCGGCATCGCT
GAAGCCGAAGAACAGCTTCTGTGCCGGCACCGAGCCGGAGGAGTACACGTACAGCGGCAG
GCCGGAGGCATGCCAGCCCTTCAGCACCGGTGCCACTTCCGGGTAGAAGTGCGCGGTGTA
GTCGCCGCGACGGTAGCCCTCATCCCAGATCAGGCCCTGCAGCGCCTTCAGTGCGGTGTG
CTTGCGGTCCTGGTCAATCCAGCCCTGCAGCGTCTCGGCCACCAGGCTGTCCTGGCAGGC
GCCGCCGATCTCGGTAGCCACCGCGTCCAGCCAGCGGCGGACCTCCGGCTGCTGGCCATG
TTCGGCGACGAACGCGGGCAAGGCCTTGCGGGCATAGGGGAACAGCACGTTCTTGACGAA
CGAGATGCTGCTGGTGGTGCCTTCGATGTCGGTCAGGATGACGCGGGGCTGCATGGATCA
GGACGCCTGGGTAGGTACGTAACGGGGGAACTTCTGCGCGATGTCGGTGCCGGTGAAATG
ACCCACCCAGCCGTCCGGCTCGGTGAAGAAGCGGATCGCCACGAAGCTCGGTTCATCGCC
CATGTCGAACCAGTGGGTGGTGCCATCGGGCACGGCGATCAGGTCGTCCTTCACGCACTC
GATCTCATAGACCTTGTCACCCACGTGCAGGGTGAACAGGCCCGAGCCTGCGACGAAGAA
GCGCACCTCGTCTTCCTTGTGGAAGTGCTCGTCGAGGAACTTCTTGCGCAGCTCGGCGCG
GTTCGGGTTGTCCGGGGCGATCGAGGCCACGTCCACGCTCTTGAAGCCGCGCTCGGCGAC
CAGGCGGTCGATGTCCGCACGGTAGGCGGCGAACACTTCCTCCTGGCTGGCGCCCGGCGC
GACTGGCGCGGTGGCCTGCCAGCGCTCGAAGGTGACGCCGATCTTCTGCAGCTCGGCAGC
GATGACCGCGCCGTCCTGGGTGTCCAGCAGCGGCGATTCGGGGCGGGTGTCGTCGTAGAT
GCGCAGTCGGCTCATGGCGGCAGCTTGAACGTCTCGGGGGGAAGACAGGGTAGCAGGGTG
GGGGCGAGGCGCAGATTCCGGATCGGCATCTGCACCTGCGCGCAGGCTCAGCCGCGCAGC
TTGCGCAGCTCGAGCTCGCAGTGGAACAGGAATTCGAAGGCTTCCAGGTGGCGGCGCGCC
TCGGCCATGTCACGACCCCAGGCATACAGGCCGTGGCCGTCGATCAGGTAACCCCACAGG
TTCTGCCGGTCGAGCAGGTCGTCGACCTGCGCCGAGAGCACGTTCATGTCCTGGGTGTTG
GCGAACACCGGCACGTCGATGGCCATTTCATGGGTGCTGTTGCCGGCGAAGGCCTTCAGC
AGCTCGTAGCCTTCCAGGCGGATATGACCCTGCGGCGCGTACAGGCGCGAAGCGATGGTC
TGCACCGGCGAATGCGTATGCAGCACACAGCCGATTTCCGGGAAGCGGCGGTACAGCTGG
GTGTGCAGCAGGGTCTCGGCGGACGGGCGCAGCGGGCGACCGACGGCCAGGCCGTCGAAG
TCCACCACCATGATGTCGTCCTCGATCAGCCGGCCCTTGTCCTGGCCGGACACGGTGATC
GCGGCGTGGCGGTCATCCAGGCGGTGGGAGAAATTGCTGCTGGTGGCCGGGGTCCAGCCG
GCGTGCGCCAGTTCGCGGACGTTGTCGATCAGCAGCTGGGCCAGTTCGCTCAGGCGCGCG
GTGTCGTACGGGAAGGTGGGGGCGTTCATGCCGGCGATTTTACTGGATTCGGCCAACGGC
TGAGCCCCTCGTGGCGGGTCGTGTAGAGCGGTTCATGGGCGGGCGGGGCGGGTGGGCCGT
GCAGGGGACGCTGCAAGTACGTCCCTGTAAGCTCGATGGCGCCATACATGGCGCCAACGC
CCTTGCACGGCCCACCCACCCGCCTCGGACAGGTTCCGGCGTGCGGCCAGCCACGGAGTG
AAGAAGGAAAAGCGAAACGCGGGTCGCGGCGCTGGCTTGCTCGGAGCCGAGCATGGCTCG
GCTCTACAGGGGATTCATCGACCGGAGAGAATTCATCTCTCAGACGCAATTCATCCACGC
ATGGCGTGGATCTACCGGACGTGCCAGGAGACTGTCGGAGGCGGGGAGGGGGGAGGTTGC
GGGGGCGTGAGCCGCATGGATGCGGCGACCGAGCTTACAGGGATGTACTTGCAGCGTCCC
CCGCAATCTCCCCCCTCCCCGCCAAACCCTCAGCCCAGCTCTTGCCGTCGCTCCGGCTTC
AAAGGCGGGTGCAGGGCCGCAGGCCCTGCAATACAAAAACCCCTTACTGACCCCGCAGGC
GGCTGTGCCGGAACCCGTAGCAGAAATAGATCACGAAGCCGACGAACGTCCATACACCCA
TCAGCATCCAGTTGTGCATCGTCATCGCCGACAGCAGCGCCAGGCAGCTCAGCACGCCCA
GGCTGCAGATCAGCCACGCCATCGGCATGCGGAACGGGCGCGGCAGGTCCGGCTGGGTGC
GGCGCAGGATCAGCACGCCGGCGCAGACTGCGGCGAACGCGATCAGCGTGCCCATCGAGG
TCAGCTCGCCGAGGATGTCCAGCGGGAACAGCGCCGCCAGCAGCGCGATGCCGATGCCGG
TGATCACGGTGTTGATGTGCGGCGTGCGGTACTTCGGGTGGATCCGGGTGAACACCGGTG
GCAGCAGGCCGTCGCGCCCCATGATCATGAAGATGCGCGGCTGGCCGATGATCATCACCA
GCACTACCGAAGACAGGCCGACCAGCGCACCGACCTCGACCACCCAGCGCAGCCAGCCCA
GCTGTGGGTGCGCGGCCACGGCAGTCACCACCGGCTCGTCGGTGCCCAGCAGCTGGAACG
GCACCAGGCCAGTCATCACTGCGGCCATTGCGATATACAACACGGTGCAGATCACCAGCG
ACAGCATCATGCCGATCGGCATGTCACGCTGCGGGTTCTTCGATTCCTGCGCCGCCACCG
ATACCGCCTCGAAACCGATGTAGGCGAAGAACACCATCGCCGCGCCACGCAGCACGCCTT
CCATGCCGTACTTGCCCGGGCCTTCATTGGCCGGAATGAACGGGGTCCAGTTGCTGGTGT
CCACGTATTTCCAGCCGACCACGATGACCAGCACGATCAGGCCGGTCTTGAGCACGACCA
TCGCCATGTTCATCGCCGAGGACTTGCTGATGCCGACGTAGCACAGCCAGGTCAGCAGCA
GCACCAGTGCGGCGGCGGGCAGGTTGGCGATCGCGCCGGTGGGGCGCAGCTGCGCGTCCA
GTGGCGCGCTGACCAGTGCCGCCGGTAGATGGATGTCGAACTGGCTGAGCAGGCTGAGGA
AATAACCGGTCCAGCTGACCGCCACCGCCGAGGCGGAGACGCCGTACTCGAGCACCAGCA
TCCAGCCGATGAACCAGGCCGAGAGCTCGCCGAAGGTGGCGTAGGTGTAGGTGTAGGCGC
TGCCGGAGACCGGCACCATCGAGGCGAATTCGGCATAGGCCAGCGCGCAGAAGGCGCAGC
AGATGGCGGCCAGCACGAAGGACAGCATGATCGCCGGGCCGGCGTGGTTGGCGGCGGCCT
GGCCGGTGATGACGAAGATGCCGCCGCCGATCACCGCGCCGATGCCCAGGGCGGTCAGCC
CCCAGGGGCCAAGGTGGCGACGCAGGCTCAGGCCGTTGGCGTCTTCATGGGCGGCATGCG
GATGCTTGGTGGCCCACAGTTGCTTGAACATGTGCGGTGGTCTTGTCGAAGCGCGCCATG
GCGGCGCGCGGGAAAACGGACGGGCCGGCGCGAGGCCGGCCCGAAGGCGGATCAGGGCGA
CTTGGCGAGCTTGCTGTTGCGGATGCCGTAGCCCAGGTAAATCAGCAGGCCGAGCAGCGT
CCAGCCAACGAACAGGTGCCAATGCACCACGAACGCCTGCCAGAACAGGAACAGGCAGGT
GGCCGCGCCGAGCGGGCAGATGATCCAGACCATCGGCACGCGGAACGGGCGGTGCAGGTC
CGGCTTGGAATAGCGCAGCACCAGCACGCCGATGCAGACCGTGGCGAAGGCCAGCAGGGT
GCCCATCGAGACCAGCTCGCCCAGCACGTTCAGCGGCACCAGGCCGGCCAGCGCGGCGGC
GATCACGCCGACCACGATGGTGGCGACGTACGGGGTGCGGAAACGGGCATGGACCTTGCC
GAAGAACTTCGGCAGCAGGCCGTCGCGGGAGATGGTATAGGCGATGCGGGTCTGGCCCAT
CATCATCACCAGCACCACCGAGGACAGGCCGGCGATGGCGCCGACTTCCACGAACGTCTT
CAGCCAGGACAGGGTCGGGTAGGGCTCCAGGGCGGTGGCCACCGGCTTGTCGGTGCCCAG
CAGGTGGTACGGCATCATGCCGGTCAGCACCGCACAGACGATGATGTAGACGATCGTGCA
CACGGCCAGCGAGCCGAGCAGGCCGATCGGCATGTTGCGTTGCGGGTCCTTGGTCTCGCC
AGCAGCGGTGGAGACCGCATCGAAGCCGATGTACGCGAAGAACACGATGGTGGCGGCGCG
GAAGATGCCGCTCCAGCCGAACTCACCCGGCACGCCGGTGTTTTCCGGAATGAACGGGTG
CCAGTTGGCCGGGTCGATGTGGGCCGCGCCGATGCCGATGAACAGGCAGATGACAGTGAC
CTTGATCGCCACGATGATCGCGTTGACGAACGCCGACTGGGTCACGCCCACGTACAGCAG
GCCGGACACCGCCGCCACGATCAGCACCGCCGGCAGGTTGAACAGCTTGCCGGAGGAGAC
GAACTCGCTGCCGGTCCAGGCGATGGGCGCGGCGCTGAGCATGTCCGGGAAGGGCATGTG
CAGCGTGGTGGTGATGAAGCTGATCAGGTAGGCCGACCAGCCCACCGCGACCGAGGCCGA
GGCGAACAGGTACTCCAGCACCAGGCACCAGCCGATGAACCAGGCCATGCCTTCGCCGAG
GGTGGCGTAGGAATAGGAGTAGGCACTGCCGGAGACCGGCATCATCGCCGCGAACTCGGC
ATAGCACAGGCCTGCCAGCGCACAGGCGAAACCGGCCAGCACGAACGACAGCATGACCGC
CGGGCCCGCGTGGTTGGCTGCGGCCTGGCCGGTCAGCACGAAGATGCCTGCGCCGATCAC
CGCACCCACGCCCAGCAGGATGAGGTGTTTAGCCGTGAGGGTCCGTTTCAACGTGGCTTC
GCCGTCCAGGCTGCCTTCGATGGGTTCGCCGGCATCGACGTGCCCGGCCGGCTCGACCGG
CTTGACCCTCAACAGAGCTTTCAGCATGCAGTACTTCCTAGTGATCGGATGGGGTGGGCG
GCCGATACGTTGCCGGCTGCCTTGATGGTGAAGGCCGTGCGAACGGCCCGCTGTACCTTA
GCCAAAGCTGAAGCCAACGCACAAGCGCAATCGCAACAATGAACGGCGATAATGAGCAGT
ATTTTTCCGAACCGCCCCCATTCATGAGCCAGACCGCCGAAACCCTTGCCGCGCTTGACG
ATCGCCTGCGCGGCCTGCTCCGGGACTACGCGCGCCGCGAACCCGCCCACGACGCCCTGG
CTGCCGAATTCGGCACATTGCTGGATGATCCGGAAGATCCGTTCCGCCGCGAGCGCCTGG
CCGGCCACTTCACCGCCAGCTGCTGGCTGGTCAGCGCCGATGGCCAGCGCCTGCTGCTCA
CCCACCACCGCAAGCTGCAGCGCTGGCTGCAGCTGGGCGGCCACGCCGACGGCGACCGTG
ACCTGGCCCGGGTGGCGCTGAAGGAAGCCGAGGAGGAGTCGGGCCTGAGCGGCCTGGTAC
TGGAAGACCCGGCCATCTTCGATCTGGACAAGCACTGGATTCCGGAGCGCAAGGACGTGC
CGGGGCACTGGCACTACGACGTGCGTTTCGTGATACGGGCGCTGGGGGGCGAGGCCTTCG
TGCTCAGCGAGGAATCGCTCGACCTGGCCTGGCGGCCGGTGACCGAGGTCGCGTCCGATC
CGGAATCGGATGAATCCATGCAGCGCATGGCACACCGCTGGCTGGCGCGCTAGCCATATG
TAGAGCCGAGCCAATGCTCGGCTCAATGTCGGCCAGAAGTGCAGCCGAGCATGGGCTCGG
CTCTACAAGTGCAAGGCGGAACGCGCGTCAGTACAGGATGCGCGTCCGCAGCGTGCCCGG
AATCGCGGCCAGTTCGTCGCGGACGGCGGCGGCCTGCGCCTCGCTGGCGGTGATGTCAAT
CACCACGTAACCCACCTTCGGGTCGGTGCGCAGGAACTGGCCGTCGATGTTGACGTTGTG
GCGCGAGAAGATCTCGTTGACCCTGGACAGCACGCCCGGCACGTTCTGGTGGATATGCAG
CAGGCGCAGGCTGTCCTCGTGTTCGGGCAGGGTCACTTCCGGGAAGTTGACCGCCGACAG
CGTGCTGCCGTTGTCGCTGTAGCGCACCAGCTTGGCCGCCACTTCCACGCCGATGTTGTC
CTGCGCTTCCAGCGTGCTGCCGCCCACGTGCGGGGTCAGGATCACGTTGTCGTGGCGGGT
CAGCGGCGACTCGAAGATATCGCCGTTGCCCTTCGGTTCGACCGGGAATACGTCCAGCGC
GGCACCGCCGACGTGGCCGCTGGCTAGCGCTGCGTCCAGCGCGTCGATGTCGACCACGGT
GCCGCGCGCGGCGTTGATCAGGTGCGCGCCCTTGCGCATCTTCGCCAGCTCGGTGCTGCC
GATCATCCACTGCGTGGCCGGGGTCTCCGGCACGTGCAGGGTGACGATGTCGGCGCGGGC
CAGCAGATCGTCCAGGCTCGCCGCGGCACGGGCATTGCCCAGCGCCAGCTTGGTTTCCAC
GTCGTGGAAGATCACCTGCATGCCCAGCGATTCGGCCAGCACGCCGACCTGGGTGCCGAT
GTGGCCGTAACCGATGATGCCCAGCGTCTTGCCGCGCACTTCATGGCTGCCGCTGGCCGA
CTTCGACCAGCCGCCGCGATGGCACTCGGCGTTCTTCTGCGGAATGCCACGGGTCAGCAT
GATCGCCTCGGCGATCACCAGCTCGGCCACGCTGCGGGTGTTGGAGTAGGGCGCATTGAA
CACCGGGATGCCGGCCAGCTCGGCCGCGTCCAGGTCGACCTGGTTGGTGCCGATGCAGAA
GCAGCCCACCGCGATCAGGCGCTTGGCCTCGGCCAGCACCTCGGCGCTGAGCTGGGTGCG
TGAGCGGATGCCGACGATGTGCGCCTCGGCGATGCGCGCCTTCAGTTCGTCCTCGGGCAG
CGCCTTGGTGTGCGCCTCGATCTGGCTGTAGCCGGCGGCGCTGAACACCTCCACGGCGGT
CTGGCTGACCCCCTCCAGCAACAGTACGCGGATATCCTGCTTCGGGAACGAGGTCTTCTT
CGGCGACATGGGGCAACACGGCCAGTGGGACAGGGGCTGACCACTATGCCAGATCGAAGC
GCCCATGGTGCAGTGCGCAATTGGTTGCATCCGTAGCTATCTGTATCGCTGCGGGGCTGG
ACGCTGGCGCGTACCGCTGGCACGCTTGCCCGTCTTCACGCACCGCGTTGGACCGTCATG
ACCGATTCCCGCATTGCCTCGCTGCAGCAGGCCTGTCCCGGCCTGAAGCTGAAGATCGAC
CCGGCTGACCTGGAGCATTACGGGCGCGACTGGACCCGGCGCTGGACGCCAGCGCCGCTG
GCGATCGCACTGCCGGCCACGGTCGAGGAAGTGCAGGCGGTGATGCGCTGGAGTGCGGGC
GAGGGCGTGGCCGTGGTGCCGTCCGGCGGACGTACCGGCCTTTCCGGTGGCGCGGTGGCC
GCCAACGGCGAGCTGGTGCTCAGCCTGGAACGGATGAACAAGGCACTGGCCTACGACGCG
GTCGATCGCACCCTGGTGGTGCAGGCCGGCATGCCGCTGGAGGCCGTGCACAACGCCGCG
CTGGACCACGGCCTGATCTACCCGGTGGACTTCGCTGCGCGCGGGTCGTGCACGATCGGC
GGCAACATCGCCACCAATGCCGGCGGCATCCGCGTGATCCGCTATGGCAATACCCGCGAG
TGGATCGCCGGGCTGAAGGTGGTTACCGCCAGCGGCGAACTGCTGGAACTCAACAAGGGC
CTGATCAAGAACTCCAGCGGCTATGACTTCCGCCAGCTGCTGATCGGTTCGGAAGGCACG
TTGGGCGTGATCGTCGAGGCGACAGTGAAACTCACCGATCCGCCGCCAGCCAGCAACGTG
ATGCTGCTGGCCGTGCCCAGCTTCGAGGTGCTGATGCAGGTGTTCGCCGCGTTCCGCGCG
CGCCTGCAGCTGCAGGCCTTCGAATTCTTCACCGACCGGGCGCTGGAGCACGTGCTGGCG
CATGGCGCGCAGGCACCGTTCGACGAGGTGCATCCGTACTACGTCGTCACCGAGTTCGCG
GCCAACGACGAGGCACAGGAAGCCGCGGCGATGGCGGCCTTCGAGGACTGCATGGGCAAC
GGCTGGGTCAGCGACGGTGTGATCAGTGCCAGCGATGCCCAGGCCGCCCAGCTGTGGCGC
CTGCGCGAAGGCATCACCGAGTCGCTGGCGCGCTACAAGCCCTACAAGAATGACGTCTCG
GTGCGGATCTCGGCGATGCCGGCGTTCCTGGCCGAGACCCAGGCACTGATCGGGCAGGCC
TACCCGCACTTCGACGTGGTCTGGTTCGGCCATATCGGCGATGGCAACCTGCACATCAAC
GTGCTCAAGCCGGACGACACCAGCGACGCCGACTTCGTGGCGCAGTGCGAGCACGTGACC
AAGCTGCTGGCGCAGGTGCTGGCCCGCTTCGATGGCAGCATCTCGGCCGAGCACGGCATC
GGACTGGTCAAGAAGGGCTACCTGGACAGCACCCGCGGCCCCGCCGAGATCGCGCTCATG
AAGGCGGTCAAACGCGCGTTCGATCCCCAAGCGCGGCTGAATCCCGGCAAGCTGTTCGAC
GCCTGAGCCGGGCAAATCCTTCACGTACCCGTTACGCTCCACGCACCTTCACAACCGGCT
TCGAACCGATGACCCGTCCGCTTCTGCTGCTCGCCCTGCTGTCCCTGCCGCTGGCCGGCT
TCGCTTCCAGCTTCGCTGGCACCTCGGCCGGTTCGGCGACCGGTGCCTCCTCCGGTTCCT
CGGGCAGCAGCTCGGGCGACGACAAGGTGGTGCAGGCCGCGCGCGACGATGCCGCTGCGT
TCGTCGCCAGCGACGGCCAGATCCGTGGCGCCCGCCTGCAGGCCGCGCTGGTCCACCTGC
GCGAGCAGAGCGCTGCCGCACAGCAACAGAGCGACCTGGAACTGGCCCGCGCGCTGCTGG
CGCGTTGATGCGGGCTGCATGACCTCGGCGCCATCGCTTTCTGCAGAGCCGAGCCATGCC
CGGCTGGATGCCCGGCGCACCCGGATCGCAACAGCAGCCGAGCATGGCTCGGCTCTACGG
AAGCACAGCGGGCGGTGCGGGTGGATGGCCGCATTGGCATGGCTGCTCATCCCTTCCGCC
CATGCGGCTGATCGGCTGCAGCTCGATCCCTCCGGTCTCGATCCGACGCAGCAGCAGCTC
GCCAGCCAGACCCTGGCTGACGTGCAGTCCCTGCTGCCGGAAGGCCTGCTGCGCGCTTTG
CCGGCTCAGGTGCAGGTGCGCTGGAGTGATGACCTTCCCGCCGAGGTGCACGGGCGCGCT
TTCGCCGGCCGCATTACGTTGCGCCGCACCCTGCTGGATGACGGCATGCCCGGCAACCGC
CGTGCGCGCCGCAGTGCGCTGGTGCATGAACTGACCCACGTCGCCGACCGTGGCGGTGCG
AACTGGTCGCAGAGCGTGCGATGGCGTGACCTTGCGGGCTGGCAGCGCAAGCCCTGGCAC
CTCGGCCGGGGCGACAACGATTTCCGTGATCGCAGCCCGGATGTCTATGAACTGACGAAC
CCGGCCGAGTACCTGGCCGTGAATGCCGAGCATTTCGTCCTCGACGGCGAGTTCGCCTGC
CGGCGGCCCGCATTGGCGCAGTGGTACCAGGCGCATTTCGGAACGCCACCGTCGCTGCCA
CGGCCGCGGTGCGCCACGACGCTGCCCCTGCTGCAGGCCGAATCGGAGGAGGGCGCTGCA
TCGCTGCTGCAGCTCGATCCGGCGCGCGTCTACGCGGTGGACTACCTGTTCGCCGAAGGC
AGTGCGCAGCCGATGAGTCGCTGGGGCCACAGCATGCTGCGGCTGGTGGTCTGCAAGCCG
GGCCGCGTACCTGGGCCGGACTGCCGCCTGGACCTGGAGTACCACCGCGTGCTGTCGTTC
CGCGCGTTCGTGGGCGACGTGCAGATATCCAACTGGCGTGGCCTGACCGGCGGCTATCCG
TCGCGGCTGTTCGTGCTGCCCCTGCAGCAGGTGGTGGACGAGTACACCAAGGTCGAGCTG
CGCGGGCTGCAGTCGCTGCCGCTGCAGCTGGGCCGCAGCGAAATCGCGAGCCTGCTCGAG
CGCACCGCGCAGGTGCACTGGAGCTATGACGGGCGCTATTACTTCGTCAGCAACAACTGC
GCGGTGGAAACCGCCAAGCTGCTGCAGGCCGGGGTGCCGCGCCTTGGCGAGGCGGGCCTG
GCCCAGCTGAGCCCGCGCGGCCTGAAGCGGCGACTGGTGCGGCTGGACGTGCTCGACGAG
AGGGTACTGGCGGACCGCACTGCAGCGCAGGCGCAGGGCTACTACTTCGCCTCGGCGCGC
GACCACTACCAGCAGTTGTTCGCAGTGGCCGCGGCCCAGCTGGCCTTGCCCGCTCGTGAT
GTGCGCGGCTGGTTGAAGCTGCCTGCACAGCAACGCGCACCGTGGCTGCTGCAGGGTGAC
CTGCGTGCCAGTGCCGGCCTGTTGCTGCTGGAACAGGCCGCGCAGCGGCGCGCCGAGCTG
CGCGCACGCGATGTGCTCAAGCGGCAGCTGCTGGCCGCACCGGACAGCGCTGAAACGCGC
AGCCTGCGCGGGTTGCTGGAGCAGAGCGGGCAGTGGCTGCGCCCGGGGACGCTGCTGCAG
GATGACGGCTATGGATTGCCGCTGGGCGACGAGCAGGCGCTGCTGTCCGCGGCCGTGGCC
ACTGCCAGTGCGCAGGCGGTCCCGGCGTGGCAGGCATTGCGCGTCCAGCTGCGCCAGCAG
CTGCCGATCCGCCAACGCGAGGAAATGGATGCGATCGACGCCAATCTGGCCGCACTCGGT
GCACACCTGCGTACGCAGGCAGCCCGCCCGGCTACTGGCGCGGCAGTTCGATGACGAAGC
GGCTGCCGCCGGCGCTGCCCGGGATGCAGTAGACGCGGCCACCGTGCGCGTCGGCGATGG
CCTTGACCACCGCCAGGCCGAGCCCGCTGCCGCCGCCCTGTCGCGAACGCGAACCGTCGC
CACGCATGAACGGGGTGAAGATATCCGCGTGCAGTTCAGGGTCGATGCCCGGACCCTCGT
CTTCGATCGCCACCTGCACGTGGCCGGGCGTGTCATGCACTGCAATCCGCACCTTGCCCG
GGCTGGCATAGCGCCGCGCGTTCTCCAGCAGCGCCAGCAATGCCTGGCGCAGGCGGGTCG
GGTCGCAGTGCGCGTTGTGTTCCTCGCGGCTGGTTTCCAGCTCAAGCACGAAGCCGGCGG
CGCGGAACTGTGGATCGACCAGGGTCATCACCGAATGCACCTCGGCCACCACGTCGGTGC
GCGCGCGACGCACGTCCAGCCGCGCGTTGTCGGACAGGCTCAGCACGCGCAGGTCCTCGA
TCAGCCGTGACAGCCCTTCGACCTGGGCCAGCAGGCTGCGGAACTGCGACTCGTCTGGCT
GGAACACACCCTCTGCCAGCCCCTGCAGGCGGCCACGCAGGATCGTCACCGGTGTGCGCA
GCTCATGGGCGATGGCCGCGTGCCACATCGCGCGCTCGCTCTCCATGTGCTGCAGGCGGC
GCGCCATCGCATTGAAGTCCTCGACCAGGGTCGCCACTTCGCCCGGCGAATTTTCCTCGA
CGCTGGCGCGTGCACCCAGGTCGCCGCCCGCGAGCGCACGCACGCTGTCCACCAGCGAAT
TCAGCGGCGACAGGATGCGGTGGGCGAGGCGGAACGAGGCGGCGATGGCCAGCGCCAGCC
CGGTCAGGATCACGCCCACCATCCATGCCAGTTCCGGGCCGGTCGGCAGCCAGCTTTCCG
GCTCCTCGGCACTGCCGGGGAAGAACTCGACCAGCACCGCGTACAGCAGCCACGATGACA
GGATCATCATCACGATGACGCCGATCACCATCAGCGACATCGAAACGATGATGTGGCGGC
TCAGCCCGGAGCGGCGCAGGGAGGGCATCAGCGATCGGCCATCAGCCGGTAGCCGACGCC
ACGCACGCTGGCTGGGACGTTGACCATGCCCACTTCATCCAGCTTGCGGCGCAGCTTGCT
GACATGGCTGTCGACGGTGCGCTCCAGTGCTTCGCTTTCCGGCAGGCATTCGTGCATCAG
CTCGCTGCGGCTGAAGATGCGCGTCGGCGCCAGCGCCATGCAGTGCAGCAGCTTGAACTC
GGTGAGGGTGAGCAGCACTTCGTGGCTGTAGCCTTCGCCCTCCACGTGCACCGCGTGGGT
GGCCGAGTCGATCAGCAGCGGGCCGACGCGCAACGCGGTGGGTGCGTCCACGCGCGCGGC
GCGCAGCGTGCGCCGCAGTACGGCGCGCACGCGCGCGGCCACCTCGGCCGGGTTGAAGGG
CTTGACCACGTAGTCATCAGCGCCCATCCGCAGCGCGGTCAGCTTGTCCAGGTCCTGGTC
CAGTGCGGTCAGCATGATCACCGGCGTCTCGCCGCGCTGGCGCAGCTGGGTCAGCACGCT
CCAGCCGTCCAGGCGCGGCAGCTGCACATCGAGCAGGACCAGGTCGGGCCGGGCGCTGCG
GTGCAGGTCCAGTGCGCTGTGGCCATCGGCGGCGCGCAGCGTGCGCAGTCCTTCGCGTTC
CAGGTAGGCGCAGAGAATGTCAGCGATCTCGGCCTCATCCTCGACGATCAGGACGAGGGC
GGCGAGGGCAGGGGAGGCATGCATGCAGGGGCGGGGCCGTAAGGTGCTTGCCTCCATCGT
ATCTCCACAGTTCCTCCATCGAAACCCCATCATCGCCACGCAGACTGCGCGCTTCAGAAC
CTATCCGCCGCCTGCGCGGCATTGTGCACAGCAATGAGAACCTTCAGGACTCCGGTCGCG
TTGATCGCGGCCCTCGCCTTGGCCATGACGGCCTGCTCCACTCCCGAAGCCACCCCCGAG
GCGGCGCCGCGCGTCAGCGTGATCAGCGTCGGCCCGCAGGTGGTGCAGCGTGACGACGAA
CTGCCAGGCCGCGTCGCGGCGGTGCGCACCGCGCAGATCCGCGCACAGGTGGGCGGCATC
GTGCAGCGGCGCCTGTTCGACCAGGGGGCGGAAGTCAGTGCAGGCCAGGCCTTGTTCCAG
ATTGACCCGGCAGCGTTCCGGGCCGACGTCGATTCGGCGCTGGCCGCACTGCAGCGCAGT
GAGGCGGCGTTGGGCCGCAGTCGCGTGCAGTCGCAGCGCCTGCACGCCCTGGCTGCCGCG
CAGGCGGTCAGCCAGCAGCATCGGGACGACGCCAGCGCCGAGTACGAGCAGGCACGCGCG
GCAGTGAATGAAGCGCGCGCGATCCTGTCCCGTCGCCAGCTCGACCTGCGCTATGCCACG
GTCAGCGCACCGATTGCCGGTCGTATCGATCAGGCATTGGTGACCGAAGGTGCGCTGGTC
GGCGTGGCCGATGCCGAGCCGATGGCCGTGGTACAGCAGATCGACCAGGTCTACGTGGAT
GTGCGCCAGCCGGCGGCGCAGCTGGAGTCGCTGCAGCGCAGTGCGGCCGGCGGCGACAAG
CTGCCGGTGACGATCATCGGTGCCGCCGGCAAGCCGCTGCCCGAGCGTGGCCAGCTGCTG
TTCTCCGGTATCAATGTCGATGCACGGACGGGTGATGTGATCCTGCGCATCCTGGTGGAC
AACCCGCGGCGGCAGCTGCTGCCCGGCATGTATGTGCGCGCGAGGGTGCCGCGGGGTGCC
CCGGCCAGCACGATGACCGTGCCACAGCAGGCGGTGCTGCGCAGCGCCGGTGGCCAGGCC
TATGCCTGGGTGATCGGCGCCGAGGGCAGGGCGGTGATACGCACGCTGGAGGTGGAAGGC
AGCGTCGATCGCCAGTGGCTGGTGCGCGCGGGCCTGAAGGCCGGCGAGAAAGTGGTGGTC
GAGGGCCAGGAGCGCCTGCAGGAAGGCGTGGTGGTCGATGCGCGCGACTGGCAGAAGCCA
GTCGCCAGCGCCGGTGCGGTGCAGGCCGGCAGCAAGGGCTGAGCCTTTCCCGGGACAGCC
CCTCCAGGAAAATCCAACATGGCACGTTTCTTCATCGATCGCCCGGTGTTCGCCTGGGTG
CTGGCGATCTTCATCATCCTGGCCGGCGCGCTGGCGATTCCGCGCCTGGCCGTGGAGCGC
TATCCGGCGGTCGCGCCGCCCAGCGTCAGCATCTATGCCAGCTACCCGGGTGCGAGCCCG
CAGACGTTGAACGATGCGGTGGTCGGCCTGATCGAGCGCGAGCTGTCCAGCGTCAAGCAC
CTGCTGTACTTCGAATCGTCGGTGGACACCTCCGGCGAAGCCTCGATCACCGCCACCTTC
AAGCCCGGCACCAATCCGGAACTGGCGCAGGTGGACGTGCAGAACCGGATCAAGGCGATC
GAGCCGCGCCTTCCGCGCAGCGTGCGGCAGAACGGCCTGTTCGTGGAGGCCGCCGATTCC
GGCTTCCTGATGCTGGTCGGCCTGCGTTCGCCGGATGCCAGCGTCAGCGAGGCCGCGCTG
GGCGATTTCATGGCGCGCAACATCATCGAAGAGCTGCGCCGCATCGATGGCGTCGGTCGC
GTGCAGTTATTCGGTGCCGAGCAGGCGATGCGCGTGTGGCTGGACCCGACCCGGTTGACC
GGCTACGGCCTGACCATGGGCGATGTGGCCACTGCCATCGAGCAGCAGAACCTGGAGATC
TCGCCGGGGCGCATCGGTGATTCGCCGGGTGTTCCAGGCCAGCGCATCACCGTGCCGCTC
AGCGCCGACGGCCAGTTGTCCACGCCGGAACAGTTCGCGGCGATCGTACTGCGCGCCGGG
GCCGACGGTTCACGGGTGGTGCTGGGTGATGTCGCCCGCGTCGAACTGGGCGCGCAGAGC
TATGCCTGGGGCACCCGCGAGGATGGCCATCCGGCCACCGCCGCCGGGGTGCAGCTGCGG
CCGGGCGCGAATGCGGTGCGCACGGCGTCGGCGGTCCGTGAGCGCATGGCGGAACTGGCG
CCGCTGTTGCCGCGCGGCGTGGAGGCGAGCATCCCGTTCGACACCGCGCCGTTCGTGAAG
ATCTCGATCCAGAAGGTGGTGCAGACGCTGCTGGAGGCGATGCTGCTGGTGTTCGCGGTG
ATGTACCTGTTCCTGCAGAACTGGCGCTACACGCTGATTCCTGCGCTGGTCGCACCGATC
GCGCTGCTCGGTACCTTCGCGGTGATGCTGGCGCTGGGCTTCTCGATCAACGTGCTGACC
ATGTTCGGCATGGTGCTGGCGATCGGCATCATCGTCGACGACGCGATCGTGGTGGTCGAG
GGCGTGGAGCGGATCATGGCCGAGGAGGGCCTGCCGCCGCGCGAGGCGACCATCAAGGCG
ATGCGCGAGCTGACCGGCGCGGTGATCGGCATCACCCTGGTGCTGACCGCGGTGTTCATT
CCGATGGCCTTGGCCAGCGGCTCGGTGGGCGCGATCTACCGCCAGTTCACCGTGGCGATG
GCGGTGTCGATCCTGTTCTCGGCGCTGCTGGCACTGAGCCTGACACCGGCGCTGTGCGCG
ACCCTGCTGCGCCCGAACACCCACGGCCATCATGGTCGTGGCGGGCTGTTCGGCGCCTTC
AATCGTGGCTTCGAGGCGTTGACCGGGCGCTACCAGCGTGGCGTGGCCTCCGTGCTGCGG
CGAAGCGGCCGGGTGATGGGCGTGTTCGCCGCGCTGGTGGCGGCGCTGCTGCTGGGCCTG
CACTGGCTGCCGGGCGCGTTCCTGCCGGAAGAGGACCAGGGCTATTTCATGACCTCGATC
CAGCTGCCGGCCGAAGCCACCGCCGAACGCACGCTGGCGGTGGTCGAAGCCTACGAACGG
CACGTGGCCTCGCGCCCGGGCATCGGCTCCAACCAGTCGATCCTCGGTTACAGCTTCTCC
GGTTCCGGCCCGAGCGCGGCGCTGACCTACACCATGCTGAAGGACTGGGGCGAGCGTGCT
GGCGCCACCGCGGCCGGCGAGGTGGAGGCCGCGCAGCAGGCGATGGCCACGGTTGCCGAG
GGCGAGGTGATGAGCGTGATGCCGCCGGCGATCGACAGCCTGGGCCGTTCGTCCGGGTTC
TCGCTGGCCCTGCAGGCGCGTACCGGGCAGAGCCAGGCCGAGCTGCGCGCGGCCCTGCAG
CAGCTGCTGAAGCTGGCCGACGCCAGTCCGCTGCTGTCGGAGGTGCATGCCGATGGCCTG
CCGGCAGGTACCAGCGTGCGGCTGGACATTGATCGCGCCAAGGCCGAGGCGATGGGCGTG
GGCTTCGAGCACATCAGCAACACGCTGTCAGCGGCGATGGGCTCGCAGTACGTCAATGAT
TTCCCCAACAAGGGCCGGTTGCAGCAGGTGATCCTGCAGGCCGACGCGCCGCATCGCATG
GAACTGGAGGACGTGCTGAAACTGTACGTGCGCAACAGCGAGGGCGGCATGGTGGCGTTG
TCGGAACTGGTGACCCCGCACTGGACCGAGGCGCCGCTGCAGCTGCAGCGCTACCTCGGC
TTCCCGGCGTTGAATCTGTCCGGCGCACCGGCCTCCGGCGTGTCGACCGGCCAGGCCATG
GCGGAGATGGAGCGGTTGGCCGGGAAGCTGCCGTCCGGTTTTGCCCTGCAGTGGACCAGC
CAGTCGCTGCAGGAGCGTGAGTCGGGGGCGCAGGCGCCGTGGCTGCTGCTGTTGTCGATG
CTGGTGGTGTTCCTGGTACTGGCGGCGCTGTACGAGAGCTGGTCGATTCCGCTGGCGGTG
ATGCTGGTGGTGCCGTTGGGCCTGCTCGGCGCGGTCGCCGCCGTATTGTTGCGCGGCATG
CCCAACGACGTGTTCTTCAAGGTCGGCATGATCACTGTGATCGGGCTGTCGGCGAAGAAC
GCGATCCTCATTGTCGAGTTCGCGCGGCAGCTGCAGCAGCAGGGGCGTGGCCTGGTCGAG
GCGGTACTGGAGGCGGCCCGTCTGCGCCTGCGCCCGATCGTGATGACCTCGCTGGCGTTC
GCGCTGGGCGTGGTGCCGCTGACGCTGGCGCAGGGTGCGTCGAAGGAAACCCAGCAGGCG
ATCGGAACCGGTGTGTTCGGCGGCATGGTCAGTGCGACCGTGCTGGCGGTGTTCTTCGTG
CCGGTCTTCTATGTAGTGGTGCAGGGCGCGCGGCAGTGGATCGCGCAGCGCCTGCGCAGG
CGCCGGCCGATGCCGGGAGGAACCGTGGATGGAACGGAACATCGTTGAAGATCTGCATGA
GCAGCAGTTGATGGCGCTGGAGCAGCGCCTGTGCGCTGCGCTGCTGGAAAATGACCACGA
TGCGTTGAACGCGCTGGTATCGCCGGCCTTGTTCATGATGGAAGGCCACGGCGGCCGCAT
GCTCGATCTGCCATGGCTGGGCGATTGGCTGGCCGGCAGCCTGCAGGTGCGAAGCCTGCA
GCTGCACGCGGTGGAGACGCTGCTGTGTGGCCGCCTGGCGTTGCTGTCCAGCGACGTGCG
GTTGTCCGTGTCGCGGCAGGGCCGGGAGCGTGAAGTGAAGCTGCGCCTGCTGCGGGTCTG
GACCTGCAGTTCCGCCGGCAGCGGTGCGCAGCTGTTGTCGATGGCGGTACTGGCCGCGTG
AGTACGGTCAGGCCGCTTTCAGGCCGCGCTCACCGGCAGGTGGTAGGGTCGAAGGTCTCT
GTAGTGTCGACAAGGAGTCGAGCCATGCGTGTAGTTCCCAGTCTGTTGGCAGCCTCGCTC
GGGTTGGTGCTGGCCGCGTGCCAGCCGGCCCAGGCACCCGCTGCGGGCGGCACCGATGCC
GCGCCGCCGGCGGCGCCCGAACCGGCTGCCAGCACCAGCGCCGGTACCGGCAGCGAGACC
ACGTACCAGTGTGGTGATCTGAGCGTGCGCGCGACTTTCAATGGCGAGGATGCGGCCACG
GTGGTGATCGGCGAACGTACCTTCGCCATGACCTCCGAACGTGCGGCGTCGGGTGCCAGG
TACGGTGATGGCCAGGGCAACAGCTTCTGGACCAAGGGCAGCGATGACGGCCTGTTGAGC
CTGAAGGGCGAGGCGGACCGCGAGTGCCATGCGGTCGAAGCGACCGAAGGCGATGGCAGC
GCGGGCACGGCCGCGTTCCGCGCCACGGGCAACGAGCCGGGCTGGTTGGCGGTCGTCGAT
GGCGACGCGCCGGGCCTGCGGGTGGAAGTTGACTATGGCGAGCGTCGCTTCGACGTCGCC
ACGCCCACCGAAGGTGCTGACGGTTGGAGTGGCAAGGCGTCCGACGGTACCGACGTCAAG
CTCAGCTTCCAGCGCACCACCTGCCAGGACGACATGAGCGGCGAGTCGTTCGATGCCAAG
GTGAACCTGACCATCGGCACCCGCCAGTACCACGGCTGCGGCAACTTCGGTGCGAAGCAG
CCGTAAGCCTTCTGTAGAGCCGAGCCCACGCTCGGCTCTACACGATCGGTACATCCGATG
CGCTGCCCGCTGCCTGCGGCGAGCACGCCGCAAGCAGGGACAGGCAGCCGATCAGCGCAG
GGTGCTCAGTCGGCGCGGCCGGCGAATTCGCCGGTGGCGGTGTTCACCAGCACGCGTTCG
CCGTTGACGATGTACTCCGGCACCATGATCTCGATGCCGGTGTTGAGTTTGGCCGGCTTC
GGGCGCTTGGTGGCAGTGCCGCCCTTCAGTTCCGGCGGGGTCTCGATCACTTCCAGCACC
ACCGAGGCCGGCAGCTGGATCGCCACCGGCTGCTCGTCGATCACCTGCACGTAGATGCCG
GTCAGGCCGTCGGTGATGTAGCCGGCGTCGTCGCCGATCACGTCCGCGTCCAGGGTGTAG
GGCGTGTAGTCCTCGTCATCGAGGAACACGAAGGCATCGCCATCCTTGTACGAATAGGTG
GACTGGCGGCGCAGCAGTTCGACCTCGACCAGGTTGTCGTCGGCATCGAAGCTGGCGTCG
AGCTTGTTGCCGCCCGGCACGCTGTACATGATGAAGCGGAAGCGGACGTTGCCGCCGCGA
CCCTGCGGCGAGCTGCGCTCGATGTCGCGGATCTGGTACACGCCGTTGTTGTACTCGACG
ACGTTGCCCTTCTTGATGTCGTTGGCTTTCATGGTGATCTAGGTCGTTGGGGGAGGGCGC
CGTCCCGGCGCCCGGGGGGAATCACTTCGGAGCGAGGCGGGTAGCGCCGTCCAGGCGGAT
GGTCTCGCCGTTGAGGTAGGTGTTGCCGAGGATGAAGCCGACCAGGCTGGCGAAGTCTTC
CGGCTTGCCCAGGCGCGACGGGAACGGGATCGAGGCGGCCAGCGACTGCTGCACGGCTTC
GGGCATGCCATCGACCATCGGCGTCCAGAACACGCCAGGAGCAATCGTATTGACGCGGAT
GCCGAAGCGCGACAGTTCGCGCGCCATCGGCAGCGTCATCGACACCACGCCGCCCTTGCT
GGCGGCATACGCGGCCTGGCCGATCTGTCCTTCATAGGCAGCGATGCTGGCGGTGTTGAT
GATCACGCCGCGCTCGCCGTCTTCGCCGGCGTCGTTGTGCTGCATGCGGTTGGCCGCGGC
CTTGGCGACGTTGAAGCTGCCGACCAGGTTGACCATCACCGTGCCCTGGAAGCCGGCCAG
CGGCATCGGGCCTTCCTTGCCGAGCACGCGACCGGCGCCGAGGATGCCGGCGCAGTTCAT
CGCCACGTTCAGGCCGCCGAGGAAATCGTGGGCCTGGTCGATGGCTGCAGCCACGGCCGC
CTCATCGCTGACATTGACATTGAAATAGCGGGCCTTGTCGGCACCCAGCCCGGCAACGGC
AGCTGCACCCTTGTCGTCGTTGAGGTCGAACAGAGCCACCTTGCCGCCCTGGGCGACGAG
GTGCTGGGCCACGGCCAGGCCGAGGCCGGAGACGCCGCCAGTGATCACGGCACGTACGGA
AGACAGCTGCATTGCACGGTCCTGCAGGTTCGAGAACCGCCGATTCTAACGGAAGCGGCG
ACCGCCGCCGTTGTGCACTGCGCCGCCCCGGCAGGAGCGGCGCAGCGGGGTGCTCAGCCG
GTCGCTGCCAGCGCCTGCCCGGTGCGGCTGGCGGTGGCGCGGCCGAGCAGGCCAGCCAGC
CAGCGGCCGGTCTCTGCCAGTGCCGGCAGGTCCACGCCGCTGTCCAGGCCCAGGCCCTGC
AGCAGGTAGACCACGTCCTCGCTGGCGACGTTGCCGCTGGCCCCCTTCGCATACGGGCAG
CCACCGGCCCCCGAGACTGCGCTGTCGACCACGCGCACGCCTGCTTCCAGGCAGGTGGCG
ATGTTGGCGATGGCCTGGCCGTAGGTGTCGTGGAAGTGCACGGCCAAGGCGTCCATCGGG
ATCTCGGCAGCGACCGCCTGCAGCATCGCCCGTGCCTTGCGTGGGGTGCCGACGCCGATG
GTGTCGCCCAGCGAGATTTCGTAACAGCCCATCTGGTGCAGCGCGCGCGCCACCCGCACC
ACGTCGGCCAGCGGCACCTCGCCCTGGTAGGGGCAGCCGAGCACGGTGGAGACGTAGCCG
CGCACGCGCACGCCATCGGCGGCGGCGCGGCGCAGTATCGGCTCGAACCGGGCCAGCGAT
TCGTCGATGCCGGCATTGGTGTTGGTGCGGTTGAAGGCCTCGGACGCAGCGGTGAACACC
GCCACTTCCTCCACGCCCACCGCGCGGGCGCGGTCGTAGCCCTGTTCGTTCGGCACCAGC
ACCGGGTAGTGGATGCCCGGCCGGCGCTGGATGCCGGCGTAGACCTCCGCGGCATCGGCC
AGCTGCGGAATCCACTTCGGGCTGACGAAACTGGTCGCCTCGATGCTGCGCAGGCCGGTG
GCCGACAGGCGGTTGATCAGTTCGATCTTGTCGGCGGTGGACACCGACTGCTTTTCGTTC
TGCAGGCCGTCACGCGGGCCGACCTCGACGATGCGGACGTAGTCGCTCATGCAGCCACCT
CGCCGACGGGGCGATGGCAGACCGCTTCGATGTTGTTGCCGTCCGGGTCGAGCACGAAGG
CGGCGTAGTAATCCGGGTGGTACCACGGGCGCAGGCCCGGCGCGCCGTTGTCGCGGCCAC
CGGCGGCGAGGGCGGCGGCGTGGAAGGCGTCCACCTGCGCGCGGCTGGCGCAGGCGAAGG
CCACGTGCACGCCGTGGCTGGCGGTGCCGCCATTGCCGAGCCAGAAGAACGGCTTGCCGT
CGCTGCCGAAGCCGATGTGGTCGTGGTCGCCGGTCTGTTCGGCGCTCACTTCCATCACCA
CGCCGATCTGCAGCGGCGCCAGCGCCTGCAGGAAGAAGGTCTTGCTGCGCGCCAGGTCGG
CGCTGGTCAAACCAAGATGATCGAGCATGTTCAGGCTTCCGTGACCCAATGGGGGGCGCG
CTTGTCGAGGAAGGCACCCAGGCCTTCCTGGCCCTCGGCGGACACCCGCAGGCGCGCGAT
CAGGGCGGCATTATCTCGATCCAGCGCATCGCGGTCATCGCTGTCGCGGACCTGCCGGAC
CAGCTGCTTGGCGGTGGACGAGGCGATCGGGCCGGCCTTGTCGAGCAGGGCCAGCTGGCG
CTCCAGCGCTTCGTCCAGGCGCTCGGGCTCGACCAGCTGGTGGACCAGGCCGATGCGCAG
TGCGGTATCGGCGTCGAAGTGCTCGCCGGTGGCGAACCAGCGCCGCGCCTGGCGCGGGCC
GATGGCCTCGATCACGTAAGGCGAGATCACCGCCGGCAGCAAGCCAAGGCGGCTTTCGGT
CAGGCCGAAGCGGGCCGAGGTGCTGGCGATGGCAATGTCGCAGCAGGCAACCAGGCCGAC
GCCGCCACCGAAGGCCGCGCCGTGGACCCGGGCCAGGGTCGGCTTGGGCAGCTCGTCCAG
GGTGCGCATCAGCCGTGCCAGTGCCAGCGAGTCCTCGCGGTTGTCGGCCTCGCTGGCCGC
CGCCATGCCGCGCATCCACTGCATGTCGGCACCGGCCGAGAAGGAGGCGCCGTGGCCGGC
GACCACCACGGCCCGGACCGAATCATCGCGGCCGGCGGCTTCCAGCGCGGCGGTCAGCCG
GGCGATCAGGCTGGCGTCAAAGGCGTTGTGCAGCTCCGGCCGGTTCAGCCAGAGGGTGAG
GACGGCGCCACGGCGCTCGATCTGCAAAGCATCGTTCATGGGATTCCAGGGTCACTCCAT
ACCTGTATGGATCATAGCGGGCCATTGGTCATGGGCCATGACGCGACGCGGGAATGTTAG
AATCGAGAACCATTTACATCCAGCAGAGAACACGCTAGATGACGCTGTCCGAACTGCCGC
TGCACACCTCGGCCGTGGTCGAGTCCGTGCAGGACCTGCATGCCAACGATGCCATTGCCC
GGCGCCTGCGCGAGCTGGGTTTCGTGAACGGCGAGGAAGTGCGCCTGGTGGCCAAGGGCC
CGGTGGGCGGCGAGCCGCTGCTGGTGCAGGTCGGGTTCACCCGGTTCGCGCTGCGGATCA
GTGAAGCCAAGCGGGTCGTGGTCGACGCCGCCAGCCAGGAACGACGTGCATGACCGCAAT
CGCCGCCACCGCCCCCCTGCGCATCGCGCTGGTCGGTAACCCCAACAGCGGCAAGACCGC
GCTGTTCAACCAGCTGACCGGCAGCCGGCAGAAGGTCGCCAACTACACCGGCGTCACCGT
CGAGCGCAAGGAGGGCCGCCTGCGCGCGCCGTCCGGCCGTGAATTCGCCGTGCTTGACCT
GCCGGGCGCCTACAGCCTGCATCCGGCCAGCCTGGACGAGGCGATCACCCGTGACCTGTG
CCGGGGCTTCTACCCGGGCGAGGCCGCGCCGGACGTGCTGCTGTGCGTGATCGACGCCAC
CAACCTGCGCCTGCACCTGCGCTTCGCGCTGGAACTGCGCGAGCTGGGCAAGCCGATGGT
GGTGGCCCTGAACATGGTCGACGCGGCCCAGCGCCGCGGCATCCAGGTGGATGTGGCCGC
GCTGGAACGCGAGCTGGGCGTGCCGGTGGTGGAGACCGTGGCGGTGCGCAAGCAGGGCGC
CAAGGCCCTGGTCGAGCGCCTGGACGCCATGGTGCCGCACCTGGATGCGCCGGTGCCGGG
CCCGGAAGGTGGCATCGATTACCACGCCAAGGTGCGCGGGATCCTGTCGGTCGCCGTGCG
CATGCCGGCACGGACCGCGAAGATCGACGACGCGCTGGACCGCTGGCTGCTGCACCCGGT
GTTCGGCCTGGTCAGCCTGGCGGTGGTGATGTTCCTGATCTTCCAGGCGGTGTACGCCTG
GGCGACGCCGCTGATGGACGGCATCGAGGCTGGCTTCGCCTGGCTCGGCACCTTTGTTGG
CAGCGTGCTGCCGGAAGGCCCGCTGGCCAGCCTGCTGACCGACGGCATCATCGCAGGCGT
CGGCGGCGTGGTGGTGTTCCTGCCGCAGATCCTGATCCTGTTCTTCTTCATCCTGGTGCT
GGAGGAGTCCGGCTACCTGCCGCGTGCGGCGTTCCTGCTCGACCGCATGATGGCGGCCGC
CGGCCTGTCCGGCCGCTCGTTCATCCCGCTGCTGTCCAGCTTCGCCTGCGCGGTGCCGGG
CATCATGTCCACGCGCAGCATCCAGGACCCGCGTGACCGCCTGGCCACGATCCTGGTGGC
GCCGCTGATGACCTGCTCGGCGCGCCTGCCGGTGTACGCGCTGCTGATCGGTGCGTTCAT
TCCGCAGAAGACGGTGTGGGGCGTGTTCAACCAGCAGGGCCTGGTGCTGTTCGGCCTGTA
TGCGGCGGGCATTCTCAGCGCGCTGGCGATGTCGTGGATCATGAAGAAGTGGCGTCGCGA
CAAGAGCGAGCACCCGCTGATGCTGGAGCTGCCGTCGTACCGCCTGCCGCATGTGCGCGA
CCTGGCCGTGGGGCTGTACGAGCGCGGCATGATCTTCCTCAAGCGCGTCGGCGGCATCAT
CCTGGCGCTGACCATCCTGCTGTGGGTGCTGCTGTCGTTCCCGGCGGCACCGGCCGACGC
CACGATGCCAGCCATCGACTACAGCTACGCCGGCCAGATCGGCCATGCGATGGCGGTGTT
CTTCGCGCCGCTGGGCTTCAACTGGCAGATCTGCATCGCGCTGATCCCGGGCCTGGCCGC
GCGCGAGGTGGCGGTGTCTTCGCTGGCCACCGTGTATGCGCTGTCGGCCGCCGATGACGA
TGCCGCCAGCCAGGCGCTGACCCCGCTGATCAGCGATGGCTGGTCGCTGGCGACCGCGCT
GTCGCTGCTGGTCTGGTACATCTACGCCCCGATGTGCATCTCGACGCTGGCCACCATCAA
GCGCGAGACCAATTCGTGGAAGCAGATGGGCTTTGCCGCGTTCTACCTGTTCGCAGCGGC
TTATGTGGCCGCACTGATCACCTACCAGGTGACCAGGGCGCTGGGAGGCGGCTGATGGAT
ACCGGCCTGCTGATCCAGTACCTGATCATCGCGGTGGCTGTGCTGGTCAGTGCCTGGGTG
GTGCTGAAGAAGCAGTTCCCGGGCACCGTGCGCACGCTGCGCGGTGCGTTGGCGTTGGCC
CTGTTGAAGCCGGGCCGCGCCGCCTGGCTGCAGGCGCTGGGGCGGAAAATCGCGCCGCCG
GCAACGGGCGGCGGTGGTGGTGCCTGTGGCGGTTGCGACAGCTGCGGGCCGACCAAGAAG
TAGCGTCGAGCCATGCTCGACGGCGGCCGGCCGGTGGGTGCGAACCTTCGGCCGGTGGTG
CGGGCCTTCGCCCTGTGGGTGCAAACCTTCGCCCTGTGGGTGCGAACCTTGGTTCGCACG
CTCTCGGGATTCAGACCTCTCTGCGGATGATCGCCCGGAAGTTCCCGTCCCGGTTGAATC
GCCGCACCGATTCCCTGTTCCCATGGGCTGCCGCGAAACCTGCCACGTCGGCCAGGGCAT
CGAGCAGCAGGGCCTTCAACGCGTCGCGGTTACCGGCCTCCAGCAGATCTTCAAGATCCT
GCTGGATGAAGGTCCGGCGCAGGCCCGGCGTTTCTTCGATCCGCCAGTCGACATGGGGCG
TGGGGATGCTGGAGCGGTACCGGAAAGCCGTTTCAAGATCGTCAGGCGCGAGGGGATACG
CGAGCAGCTCCGGAAAGTAGAGTCCAGCATTCACATAGAAGCCCCGGCTTTCGCTGGCGC
GCTGGTGATTCACGACAAGCAGCGCGGCGTCCAGCAAGCGGTAGCGGGTCGTCGACGTCC
CGGCAAAGCCGGTCTTCCTGGCGCACTTGCTGAAGACAGTCGAGGATTTCATGGGCTTTG
CCTGGGCCGTAACAAGGGCCCACAGCCTTGAGGCGCAGTGCCTGACGGTCAATTGGCAAA
CGCGACACCCGCAACGAGTGCCGCAGGTGGGTGCGAACGCTCCAGGTGGGTGCGAACCTT
GGTTCGCACGCTCTTCCAGCTAGTTGGCCCGTGAGCCCAGCTCCGCTGCCAACGCCAGCC
ACCGGTTGCGTTGCTCCGGCGAGCTGCTGCGCACCGCACCGAGTCGGCTGACCCGCACCG
GGCGGATGCCGCAGAATTCCAGAATAGTGGCGCGGATCTGGGTGATGCCCGGGTCGCGGT
AGATCCAGCGGTAATACCAGGGCGGCGTATCCAGCGTGGTGATCACCCGTGCGCTGCGAC
CGGCCAGCAGCCGGTCCCACCAGACTGAATCGCGCCGGTAGCGGAAGGCGTACCCCGGCA
GCAGCACGCGATCGAAGAAGCCCTTCAGCAGCGCCGGCATCGCGCCCCACCAGGTGGGAT
AGACCAGCACCAGATGGTCGCAGGCCTCGATCGCATCCGCAGTGTCCTGCAGGTCGGCTT
CCAGCGGCTGGATCTGGCGGTAGCCATGGCGCAGCACCGGATCGAACTCGAGTTCGCCCA
GTGCGATCAGGCGCACCCGATGGCCAGCATTCTCGGCGGCGGTGGCGTAGCGCTGGGCGA
GGGCACCGCACAGGCTGTCGCGGTCGGGATGGCCGAGCAGGATCAGGATGGAACGGGACA
CGGCAACCTCGGGCAATGGAAAGTGCGCGAGGTTGGGCTATGCCCTTGGGGCAGAGTCAA
CCACCAGCGGCGCAGCCGCTGGGTTCCAGGATGCAGTCACCGCTGCCGGAGTGCAGCCAC
TGCCGCAGTTCGTCGCTGACCTGCTGCAGGTCGAGCTCGACCTGCGCCAGCCGTGCCCGC
TCGCTGGCGATGCGGCTGCGTTGTTGCTCGAGCAGGGCCAGCACCGCGGGCCAGTCGAGC
CGTCCGTCGCGGCCCTGCAGGCGGGAGATCGCGGCCAGGGTGATGCCCAGCGCCAACGCC
TGGCGGATCAGCTGCACCCAGGCCACATCCTGTTCGCTGTAGTCGCGATAGCGGTTCAGC
CGCGGCACCGGCGGCAGTAGTCCGCGCGCCTCGTACAGGCGGATGGCCTTGGCGCTGGCG
CCGGTCAGGCGGCTGACCTCGGAAATGCGCATTGGCTCAGTCCCGCACCAGCCCGCCATC
GACCACCAGGTTCTGCCCGGTCACCGCGCGCGACCAGGGGCTGGCGAAGAACAGCGCGGC
ATCGGCGAATTCTGCTGGCGTGGTAACGCTGCGCAGTGGCGTGTTGGCGGCGATGTAGTC
GAACACTGCCTCCGGCGTGGCAGCGCTGGCATCGGTGGTGCGCAGCAGGCCGCCGGACAG
CATGTTCACGGTGATGCCATGCGGGCCGAGGTCGCCGGCCAGCGTGCGCGTGAGGGACAG
TAGCGCGGCCTTGGCGGCGGTGTAGTCGTGGTAGGGCACGACCGGGTTCTGGAACAGGTT
GGTGCCGATGTTGATGATGCGGCCGAAGCGTCGGGCCTGCATGCCGGGCAGGGCGGCCTG
CACGGTGTTCAGCGCGCCGCGCACGCTGCCCTCGAACTGCGCCTGGAAGGCCGGCCAGCC
GATATCGGCGGCGCCGTCGCGGGCATCACCATTGAACGAGAACGCGGCGAGCGCGTTGTT
GACCACGGTGGTGACGCCCTGGCCGAAGTGGGCCAGGGCGTGCTGCAGCATTGCATCGAC
CTGGCTGCGGTCGGTGACGTCGGCCGGCAGCGCGATCGCCTGTCCGCCCAGCTCGGCGGC
CAGCGCCCGTGCGGGGCCTTCGCTGCGGTGGTAGTTGACGATGACGCGCGCACCCTGCGC
CGCGAACGCGCGGGCGATGTGCTGGCCAAGGCCGCGGCCGGCGCCGGTGATCAGCACCAG
CTGTTCGCTGATCTGCATGAGGGAGCTGCCATCCATTGCATGAAAGGGCATGCAGCGTAG
CAGCGATGGCGCTTGCCGGAGCGGGCGTGCTGCCGCTAGCCTGCAGGCATGAACCAGACT
CCTCTGCGATTGCTCATTCACGGTGCCTCCGGGCGCATGGGCCAAGCCCTGCTGCGGCTG
GCCGCCGAACATCCCGAAACCCTGCAGATCGTGGCCGCAGTGACCGGCCGTGCGCCGGCA
CAGCGCGTGGTCGACGGCGTGCCGTTCTTCGGCGCCAGTGAGCTGCCCGGCGCGCCGGTG
TTCGATGTGGCGATCGACTTCAGCCTGCCGGAGGGCTTCGACCCGATGCTGGCGCTGTGC
GTGGAGCGGGGTGCCGGGCTGGTGTCGGGCACCACCGGTATCTCCAGCACGCAGCGGCAA
GCGTTGGAGGCCGCGGCGGCGAAGATCCCGCTGGTATGGGCCTCGAACTTCAGCCTGGGC
GTGGCGGTACTGGACGAGCTGGTGGAGCGCGCGGCGCAGGCGCTGGCCGGCTGGGACTGC
GACATCGTCGAATCGCACCACACCCAGAAGAAGGATGCGCCATCGGGCACCGCGCTGACC
CTGGGCGCGGCCGCGCAACGGGGCGGGGCGGAGCCGCACTACGCCAGCCTGCGTGCCGGT
GACATCGTGGGCGAGCACCTGGTGCAGTTCACCGGTCTGGGCGAGCGCATCGAGCTGGTG
CATCGGGCCACCAACCGCGACATTTTCGCCCGCGGCGCCCTGTTCGCCGCCCGCCAGCTG
CAGGGGCGGGCGCCGGGCAGCTACCGGGTGCGGGACCTGCTGCAGTAGGGCGGGCTGATT
CGTGGGGTCGGATCCCTTTCCTGCGGAAAGGGCTCTGACCCCATCCGAGGGCGCCTGGGG
TCAGAGCCTTTCCCATTCGGGAAATGGATCCGACCCCGCCTCCGGCCCGCATACGCCATC
GGATTGAAATGAATGCGCAATCGCCGAAGCGCGATAACCGCTGGCGCGAGCGCCCCGGCA
GCGCTACAATTCGCACTCGCCGAATCACGAAAGCCGGACCGGTCCCAGACCGTACGTCCG
CGCTTTTTTGCAACCGGATTTCCGTGAAGCGCAGGCGTGACTTCGGCAGCCCCCTCGGTA
GCCAAAGTGAGATTCCCGTGACCCAAGCCGCAATCCTCGTCCTCGAAGACGGCACCGTAT
TCGAGGGCGAATCCGTAGGCGCGCCCGGCCTGTCCGTCGGTGAGGTGGTGTTCAACACCG
CCATGACCGGCTACCAGGAAGTGCTGACCGACCCGTCCTACGCCCGGCAGATGGTCACGC
TGACCTATCCGCATATCGGTAACACCGGCATGACCGACCAGGACAACGAAGCGTCCAAGG
TGTGGTCGGCCGGCCTGATCGTGCGCGACGTTCCGCGCCGCCCCAGCAACTGGCGCAGCC
AGGTGTCGCTGCAGGACTGGCTGATCCAGCGTGGCGTGGTCGCCATCGCCGGCATCGACA
CCCGCAAGCTGACCCGCATCCTGCGCGAGAAGGGCGCGCAGAACGGTGCGCTGATGGCCG
GCGACATCGACGTGGAAAAGGCACTGGAAGCCGCCCGCAAGTTCCCGGGGCTGAAGGGCA
TGGATCTGGCCAAGGTCGTCACTACCGAGAAGACCTACACCTGGACCGAGGGCCAGCTGG
ACCTGGATGCCAACGCTTTCGTCAGCGTGCCGGCCCGGTTCAAGGTCGTGGCCTACGACT
TCGGCGTGAAGACCAACATCCTGCGCATGCTGGCCGAGCGTGGCTGCGAAGTGACCGTGG
TACCGGCGCAGACCCCGGCCGCCGAAGTGCTGGCCCTGAAGCCGGACGGCGTGTTCCTGT
CCAACGGCCCGGGTGACCCGGAGCCGTGTGACTACGCCATCGAAGCGATCAAGACCTTCA
TCGATGTGAAGATCCCGACCTTCGGCATCTGCCTGGGCCACCAGCTGCTGGGCCTGGCCT
CGGGCGCGCAGACCATGAAGATGGGCCATGGCCACCACGGTGCCAATCACCCGGTGCAGG
ACCTGGACAGCGGCCGGGTGATGATCACCTCGCAGAACCACGGCTTCGCGATCGATGAAG
CGACCCTGCCGCCGACCCTGCGCGTGACCCACCGTTCGCTGTTCGACGGCACCAACCAGG
GTGTCGCCCGCACCGACGTGCCGGCGTTCTCGTTCCAGGGCCACCCGGAAGCGTCGCCGG
GCCCGACCGATGTCGGTCCGCTGTTCGACCGCTTCGTGGTGCTGATGGAGCAGGCCAAGG
CGTGATCAGTACGCCGCCGGCCCCCCGGTGGCGTCGCGATGGACCGTAAACCCCGCATCG
CTGCTGCCCCCGGCGCGGCGCTGCGGATCAAGATTCCTGATCGACAGCGTGCGATCACTC
CCCCTTGTCACGCTGTACTGACTTAGAGAAGAAAATGCCCAAGCGCACTGACCTCAAGAC
CATCCTCATCATCGGTGCTGGCCCGATCGTCATCGGCCAGGCCTGCGAGTTCGACTACTC
CGGCGCCCAGGCCTGCAAGGCCCTGCGTGACGAGGGTTACCGCGTGGTGCTGGTCAACAG
CAACCCGGCCACGATCATGACCGACCCGGAGATGGCCGACGCCGTCTACATCGAGCCGAT
CAACTGGCAGACGGTCGAGAAGATCATCGCCAAGGAAAAGCCCGATGCGCTGCTGCCGAC
CATGGGTGGCCAGACCGCGCTGAACTGCGCGCTGGACCTGGCCGACAACGGCGTGCTGGA
GAAGTACAACGTCGAACTGATCGGCGCCAAGCGCGAAGCGATCCGCATGGCCGAAGACCG
CGAGCTGTTCCGCGTGGCCATGGGTGAGATCGGCCTGGAATGCCCGACCGCCGCCGTCGC
CCACACCCTGGACGAAGCGCTGGAGATCCAGACCCGCGTCGGCTACCCGACCATCATCCG
CCCCAGCTTCACCCTGGGCGGCAGCGGTGGCGGCATCGCCTACAACCGCGAAGAGCTGGT
CGAGATCGTCAGCCGCGGCCTGGAACTGTCGCCGACCACCGAGGTGCTGGTGGAAGAGTC
GGTGCTGGGCTGGAAGGAATTCGAGATGGAAGTGGTCCGCGATACCGCGGACAACTGCAT
CATCGTCTGCTCGATCGAAAACCTTGACCCGATGGGCGTGCACACCGGTGACTCGATCAC
CGTGGCGCCGGCGCAGACCCTCACCGACAAGGAATACCAGCGCCTGCGCGATGCCTCCAT
CGCCGTGCTGCGCAAGATCGGCGTCGATACCGGTGGCTCGAACGTGCAGTTCGGCATCAA
CCCGAAGACCGGCCGCGTGGTCGTCATCGAGATGAACCCGCGCGTGTCGCGTTCCTCGGC
GCTGGCCTCCAAGGCCACCGGCTTCCCGATCGCCAAGGTCGCCGCCAAGCTGGCCGTGGG
TTACACCCTGGACGAACTGAAGAACGAAATCACCGGTGGCCTGACCCCGGCCTCGTTCGA
ACCGTCGATCGACTATGTCGTCACCAAGATCCCGCGCTTCGCCTTCGAGAAGTTCCCGGC
CGCCGACGCCCGCCTGACCACCCAGATGAAGTCGGTGGGCGAGGTGATGGCGATGGGCCG
TACCTTCCAGGAGTCGGTGCAGAAGGCCCTGCGTGGCCTGGAAACCGGCAAGGTCGGCTT
CGACCCGACCGGCCTGGACCTGGCCAACGAAGACGACCTGCAGACCCTGCGTCGCGAGTT
GAAGGCGCCGGGCCCGGAGCGCCTGTTCTTCGTCGCCGACGCGTTCCGCGCCGGCATGAG
CGTGGAAGAGATCTACGCACTGTCGTTCATCGACCACTGGTTCCTGGACCAGATCGAGGA
AATCATCGCTGCAGAAGGCGAAGTCGCTGCCGGTGGCATCGACGCGCTGGACGCCGCACG
CCTGCGCAAGCTGAAGCGTGCTGGCTTCTCCGATGCGCGCCTGGCGCAGCTGACCGGCAC
CAATGAAGCCGCCATCCGCGCGCTGCGTCGTGCGCACAAGGTGCGCCCGGTCTACAAGCG
CGTGGACTCCTGCGCCGGTGAATTCTCCACCGGCACCGCCTACCTGTACTCGACCTACGA
GGACGAGTGCGAGGCCGCGCCGAGCAACCGCGACAAGATCATGATCCTGGGCGGTGGCCC
GAACCGCATCGGCCAGGGCATCGAGTTCGACTACTGCTGCGTGCACGCCGCACTGGCGCT
GCGCGAGGATGGCTATGAAACCATCATGGTCAACTGCAACCCGGAAACCGTGTCGACCGA
CTACGACACCTCCGACCGCCTGTACTTCGAACCGCTGACCCTGGAAGACGTGCTGGAGAT
CGTCGAACTGGAACAGCCGAAGGGCGTGATCGTGCAGTACGGCGGCCAGACCCCGCTGAA
GCTGGCGCGCGCGCTGGAAGCCAATGGCGTGCCGGTGATCGGCACCAGCCCGGACTCGAT
CGACCTGGCCGAAGACCGCGAGCGCTTCCAGCAGCTGGTCGACACGCTGGGCCTGAAGCA
GCCGCCGAACCGCATCGCCCGCAACGACCAGGAAGCCCTGCTGCTGGCCCGCGAGATCGG
CTACCCGCTGGTGGTGCGCCCGAGCTACGTGCTGGGCGGCCGTGCGATGGAAATCGTCTA
CGGCGAAGCCGACCTGGCCCGCTACGTGCGCGACGCGGTGAAGGTGTCCAACGATTCGCC
GGTGCTGCTGGACCGCTTCCTCGACAACGCCGTGGAGTGCGACGTCGACATCATTGCCGA
TGCCCAGGGCAACGTCCTGATCGGTGGCGTGATGGAGCACATCGAAGAAGCCGGCGTGCA
CTCGGGCGATTCCTCGTGCTCGCTGCCGCCGTACTCGCTGTCGGCTGAAACCCAGGCCGA
GCTGCGCCGCCAGGTGGTGGAGCTGGCCAAGGCCCTGAACGTGGTCGGCCTGATGAACAC
CCAGTTCGCGATCCAGACCAGCGACGAGGGTGCCGACACCATCTACCTGCTGGAAGTGAA
CCCGCGTGCCTCGCGCACCGTGCCGTTCGTGTCCAAGGCCACCGGCATGCCGCTGGCCAA
GATCGCCGCCCGCTGCATGGCCGGCAAGACGCTGGCCGAGCAGGGCGCGACCAAGGAAAT
CGTGCCGGACTACTACTCGGTGAAGGAAGCGATCTTCCCGTTCGCCAAGTTCCAGGGCGT
CGACCCGATCCTCGGGCCGGAGATGCGCTCCACCGGTGAGGTGATGGGCGTGGGCCGCAC
CTTCAACGCCGCCTTCGCGCGGGCGCAGGAAGCCGGCGGCATCAAGGCCCCGCCGGTTGG
CAAGGCCTTCGTCTCGGTGCGTGATCCGGACAAGAAGCGCGTGCTGCCGGTGGCCAAGGC
GCTGCTGGCGCGCGGCTACAGCCTGGTCGCCACCCGTGGCACCGCCGCCTGGCTGCAGCA
GCACGGCATGGACTGCGAGATCATCAACAAGGTGGTCGAAGGCCGTCCGCACATCGTCGA
CTCGATCAAGAACGGCGAGATCGTCTACATCGTCAACACGACCGAAGGTCGTTCGGCGAT
CAACGACTCGTTCTCGATCCGTCGCGAGGCGCTGCAGCATCGCGTCACCTACTCGACCAC
CATTGCCGGCGCCAAGGCGCTGGTGGATTCACTGGAATTCCGCGGCACCGGTCCCGTCTG
GTCGCTGCAGGAGCTGCACAAGGAGTTGAATGCATGAGAGCCCCCATCACCATGAAGGGC
GCGCAGAAGCTGCGCGACGAACTGGATCACCTGAAGTCGGTCAAGCGCCCGAAGGTGATC
GCCGCCATCGCCGAAGCGCGTGAGCATGGCGACCTGAAGGAGAACGCCGAGTACCACGCC
GCGCGCGAGGAACAGGGCTTCATCGAAGGCCGCATCAAGCAGCTGGAAGGCGAGCTGTCG
CACGCCGAGATCATCGACGTGAGCAAGCTCAACGCCGGCTCCAAGGTGGTGTTCGGCGCC
AGCGTGACGCTGGCCGACGTGGAAACCGACGAAGAGAAGAAGTACCAGATCGTCGGTGAC
CTGGAAGCGGACATCAAGCTGGGCCTGATCGCGATTTCCTCGCCGGTGGCGCGCGCGATG
ATCGGCAAGCTGGAAGGCGATTCGATCGTGATCGACGCCCCGGCCGGCCAGCGCGAGTAC
GAGATCGTCAGCGTCAGCTACGTGGACTGACACGGTGGCAACGGCGACCCTGCTGTTGCC
GGCCCGCAGCCGCTTTGCCGCGGCTGCGTTGCCGGACGATGTGGCACGTGCGCTCGGCCG
TGCCACGACCGTGCAGGTCGCGCCGGGCGAACGCGCGCAGCTGACGCGCCATTTCGCGGT
TGCCGCGCCGCACTGGCCGGTGGCCGCGTTGACCCGCCAGCGCGACGTCGGCGATGCGGC
CGGCGCCAGCTGGCTGCGTGCCGATCCGGCCTGCATGGTGCCGGACATGCATGGCGCGCG
GATGATGGCCTACGGCGAAACCCTGCGGCCGACGCTGGCCGACAGCCTGGCCCTGCTGCC
GGTGCTGCAGCCCTTGTTTGCCGATGCCGGGTTCGTGCTTGACGCACCGGACCCGTCGCG
CTGGTACCTGCGGCTTCCAATCGACCTGGTGCTGCCGGACTTCAATAGTCCGGACGAGGT
GCTGGGCGATGACCTGTTCTCGCATCTGCCGGAGGGCGAGGGCGGCCGTCGCTGGCGGGC
GCTGATGACCGAAGCGCAGGTACTGCTGCACAACCATTCCTGGAACCAGCAGCGCGCCGC
TCAGGGACAACAGCCGATCAATTCGCTGTGGTTCTGGGGCGGTGGCGTGATGCCGGTGTC
GGTCAGCACGCCGCACGCACAGGTGCGCAGCCGCGATGCCCTGCTGCAGGGCCTGGCCCT
GGCGGCTGGCGTAGCCGTGGATGGCGAACAGGCGGTGGATGCACTGGTCGACCTGCGCCA
GCTGCGTTCGCTGCAGCAGCTCGGCAATGATGCAATCCGGCCGCTGCTGGCCGCGCTCAA
GCGTGGCGAGCTGCAGCGGCTGGTGCTCGATTTCGAGGACGGCCTGCAGTTCCAGCTGGA
CCGCGGCCAGCGCTGGCAGTTCTGGAAGAAGCCGCGGCAGCTTCACGATTGATCGGGGTC
GACCGATCGGGGTCGGATCCGTTTTCCATCGGAAAACGGCTCTGACCCCCAGGGTTTGTC
GGGGTTGCCGACCAGCGGCCGGCACTACCGCAGGTAGCGGCGCCTCAACGGACCTCGCTG
ACCACCGTCGGCAGTGTCCAGTGCCCGCCGAGCATATTGCGACACTGGCCCGTCGTGAAA
TCGCTGCTCTTCACGAAGCGCTCCCCGTCCCACACCCAGTCATTGGCGGAGATGCAATCG
CCGACACCGCGGCCTCGGGAGCGGCCTCGCAGCGTAGCGTCATCGCGGTCAAAATCTTCG
GCCAGGTTGGTGACAAAGGTCGCCTGGTACGGCGATTTGTCTCGCACCACCCAGTAGGCG
TTGCTCATGTTGTAGGCACCCACGAAGCAACTGGTGCTTGCCAGTACATGCTGGGCGTCC
AGTCGCTGGATCTCGATCTCATCTGTCCCGCCATCGCTCAGGCGGCCGCACTCATCCGGC
TTCGGCAGGCTGGCGATCAGTGCCTTGCGCAGGCCCGGCGCTTTCGCCAGTGCCGCGTCC
GAGGACCGCGGTGCCACCAGCGTGCCGCGCATGATCACTGGCACCGGTAATGCCGCAGGC
ACGCTCGCTTCGGGCTTGTCGCCACGCCGCACCAGCGCACCGGGCGTGCCCAGCCGGCCC
TGGGCCTCGTCCATCTTCAGCAGTACGGCCGCTGCGCCGCTGTCGGAGATCGGCCACGCC
TTGCCCTTGCCGTCGATGATCTCGATGCGTGCCTGGCGCGGCAGTGCGGCGACCAGTGCA
TCGGTCTGTGCCTGCTGCAACAACACGTTGTCCCTGTCGCCGGTGTCGTGCACCGGGCCC
AGGTCCTTGCCGTTCAGGCGCAGGCGCAGCGCCCCGGTCGGCGTCGGGCTTTCGCCATCC
TCGCCATTGCGCAGCCGCGCGAGCACCTTCGTACCCGGGCCGCCCGCGCGTTCCAGCATC
AGGCTGAGCAGATTGCCGGGTTCTTCCGGGCTGTAGCCGGCGGCGCGGCAGGTGCGGGTG
TTGTCACAGGCCAGCGACCAGTCGTTGTGCTGGAACTGCACGCCGGCCTTCGGTTCGGGC
GTGGCGGCGTGGGCGGCCGGGGCCAGTGCGAGGCCCAGCAGCGCGGGAAGCAGCGTGCGA
TGCATGCGTTGAAGTCCATTTCAGGGCCGACAAGCATGGAAGATATGCTGGCAGATTCCA
AATGCTCGCGATCAGGGGGGGAGCCTCCTGCGGGCAGAGAGATCCGACCCCGCGCTATCA
TGGGGATGTCTTCCGCAACCCGGCGATGCCGATGTCCCTTGCCGCCGATGCTGTGCAGCC
ATTCCCTGATACGCCGACGATCCGCCGCCGCGATGCGGTTGCGCCCGGCAGCTGGCCGGA
TGGCACGCTGCCGCTGCTGGCGCGTCTCTATGCCAACCGGGGCGCGGGTACACCGGAGTT
GGCGCAGCCGAAACTGGGCCATCTGCACGCCCCCGAGCTGCTGACCGGCATCGATGATGC
GGTGGGCCTGCTGATCGAGGCCATCGCCAATGACAAGCGCATCCTGGTGGTCGGCGATTT
CGATTGCGATGGCGCCACCGCCTGTGCGGTCGGCGTGCGTGGCCTGCGCATGCTCGGCGC
GCAGCATGTCTTCCACGCGGTGCCGAACCGAATGGTGCACGGCTACGGCCTGTCACCTTC
TCTGGTGGAGGAGCTGGCCGAGCTGCAGCCGGACCTGCTGGTCACGGTCGACCACGGCAT
CGCCTGCCATGCGGGCGTGATCGCGGCCAAGGCGCGGGGCTGGCAGGTGCTGGTCACCGA
CCATCACCTACCCGGGCCGCAGCTGCCGCCGGCCGATGTCATCGTCGATCCCAATCTCGA
CGGTGATGCCTTCCCCAGCAAGTCGCTGGCCGGCGTCGGCGTGATCTTCTACGTGCTGAT
GGCGCTGCGCCGGCACATGCGCGAGGCCGGCGTCTTCGCCGATGGCAAGGGGCCGGACCT
GACCACGCTGCTGGACCTGGTGGCGGTCGGCACCGTCGCCGACCTGGTGGCGCTGGATCC
GAACAACCGGGCACTGGTCAGCGCGGGCCTGCGGCGCCTGCGCGCGGGGCAGGGCTGTGT
CGGCCTGCGTGCGCTGATCGAAGCCAGCGGCCGTGATGCCGCGCGGCTCACAGCCACCGA
CATCGGCTTCGCGCTTGGCCCGCGCCTGAATGCCGCGGGCCGGCTGGAAGACATGGCGCT
GGGCATCGCGCTGCTGCTGACCGAAGACCCGCGCCAGGCGCGCGAGATCGCGCAGACGCT
GGAGCAGATCAATTCGGAACGGCGCGCCGTGCAGCAGTCGATGACCGATGACGCCGAGCA
GGCGTTGACCCGGGTAGTGCTGGACATGGCCGGTCAGCGACCGGTGGCGGCCTGCCTGTT
CGATGCCGACTGGCATCCGGGCGTGGTCGGCCTGGTCGCGTCGAAGATGAAGGACCGCCT
GCATCGACCGGTGATCGCCTTCGCGCCGGCCGAACCCGGCGCCGACACCCTGCGAGGCTC
GGCGCGCTCCATTCCCGGCCTGCACATCCGTGACGCCCTGGCGCTGGTCGATGCGCGCCA
TCCGGGCCTGATCGAGCGCTTCGGCGGCCACGCCATGGCGGCCGGGCTCAGCCTGCGGCG
TGACCACGTCGATGACTTCAAGGCCGCCTTCGTCGCGGTGGTGCTGGAGATGCTCGATCC
GGCGGCACTGCAGCAGCAGGTGCTCAGTGACGGCGAGCTGGCCGCGGACGAGCTGGACCA
TCGCCACGCCGATGCGTTGCGCCTGGCCGGGCCGTGGGGCCAGGGTTTCCCCGAGCCACT
GTTCGACGGCCACTTCGAAGTGGCCAACTGGCGCGTGCTGAAGGAGCGTCACCTGAAGCT
GGAGCTGCGCCTGCCCGGCGTACCCGGCACGATCAACGCCATCCATTTCGGCGGCTGGCA
CGGCAACGCGCCCGGTCGCCATGTGCATCTCGCCTATCGCCTCGCCTGCGACGACTATCG
CGGCGGCAGCGCCATCCAGCTGATCGTGGAGCACTGCCTGCCCGCATGAAAAAAGGGGAC
GGAGGGGATTAAGTCGCTTGTGCCTTGTTTGCCACTTGCGACTTAATCCCCTCCGTCCCC
TTTTTGGGGGCGCCAACCCCATTACGGTTGCTGGTGCGTTCAAAGGTTCACGATCCCACT
GGAGTCCGCTCATGGTCTTCGTCCGTTGCTGCACTGTGTTGTTGCTGGCCCTCGCGGCCT
GGCCCGCTGGCGCGCAGTCGCCGCCGATCTCCCGGCCGCAGGCCAGCATGCCTTTGCTGA
TTGCCCCGGCCGCCGAGCAGGCGGTGCAGCTGCGACACGCCCGCATCGAAGGCGAAGTCC
AGGCCGGCATCGCCCAGACCCGGATCACACTGGAATTCCACAACCCGAACCGGCGCGTGC
TGGAGGGCGAGCTGCAGTTCCCGCTGGCCGACGGTCAGCAGATCAGCGGCTTCGCGCTGG
ATATCAACGGCGAGATGCGTGACGCGGTGCCGGTGCCCAAGGACCGCGGCCGCCAGGTTT
TCGAGGAGATCGCCCGCCGCGGCGTCGACCCGGGCCTGCTGGAACAGACCGCTGGCAACC
AGTTCCGGTTGCGCATCTACCCGCTGCCGGCCGGCGGTAGCCGGCGCGTGGAGCTGGTGA
TTCGCGAGCCGTTGGCCTTCGCCGGCCAAGGCTGGCAGTGGACGCTGCCGCTGCAGTTCG
CCGCCGGTGCAGCCTCGGTTGAGCTGAAACTGCAGGCCCCCGACACGGCCACCGCGGGTA
CGGCGCCATTCCGCATCAGCGCGGGCCAGCTGCAGTGGCAGGGCAGGGGCGCGCAGCTGC
CGCAGCAGCTGCAGTGGAGCCTGCCGGCAGCCCGACAGGCACAGGTGCAGGTGGCGCCCT
GGCAGGACGGCCATTACCTGTTGGCGCAGCTGCCGGTGGTGGCCAGCAGCACGCCGCGCA
CGTTGCCCAGCGAGATCGGGCTGCTGTGGGACGGCTCCGGTTCGGCGGGGCAGCGCGATC
GCTCGCGTGAGTTCGCCCTGCTGGATCGCTACTTCGCTGCGCTGGGTGACGGCACCGTGG
CCTTGACCGTGCTGCGCGATCGCGCCGAGCCGGTGCGTCGATTCCGCATCCGCGCCGGCA
ACTGGAACGAGCTGCGTGCGGCGCTGCAGGCCGTACGCCCGGACGGTGCCAGCGCGCTGG
CGCAGTGGCAGCCGCAGGCGGGCGTGAAGGAATACCTTCTGGTCAGCGATGGACTGTTGA
CCTATGGGCCGGAACAGCTGCCGGCGATGGCGCCGGACCAACGCCTGTTTGCGATCAGCA
GCGCCGGTGCGCGCACCGATGCCGTGCGACTGCGTGGCTGGAGCGAAGCGCATGGTGGTC
GCTTCGTCGCGCTGGGGAAGGATGTCGAATTGGCCGCCCGTGAGCTGCTGTCGTCGCCGC
TGGATGTGCAGGTCGATGCAGGGCGCGGCGTGCAGGACGTGGTGATCGATCGTCGCAGTG
AAGCCCAGGGCTGGTTGTGGCTGCATGCACGACTGGCGGCCGACGGTGTGCCGATGCGGG
TGCGCGTGGGTGGCGGCGAATGGCAGGCGCTGCCCGCCACGCAGAAGAGCAAAGACGGTG
AACTGCTGGCAGGCTTGTGGGCGCAGGCGCGCCTGCAGCAGCTGGCCGCCGACCGCCGTG
GCAACCGTGAGGCGATGCAGCGCCTGTCACAACAGTTCGGCCTGGTCGGGCCGGATACCT
CGCTGATCGTGCTGGAGACGCTGGAGGACTACCTGCGCTATGCGATCCGCCCTTCGGGCA
CGTTGCGCGCCGAGTACGACGCCAGGTTTGCAGTGCAGGTAAGTGATCGCGCCGCAGCCG
ATCGCCAGCGCCTGGATGAAGTGGCCGCTCGCTGGAAGGAGCGCCAGCAGTGGTGGAACC
GCAGCTGGCCGAAGGGTGTGCCGCCGCAGCCGAAGGGCGGGGCACTCGAAGTGGCCTCCG
CGGACTACGCGATGGAATCAGCGCCGGTGGCGATGCTCGCCGCGCCGGCCCCGGCGGCAC
CACCCGCCCCGGCACCGATGGCCGCCGCCGCCGAGCAGCGCATGGAAGCCAGCAGCGCGC
GTGCGCGTCGCTCAGCGCCTGCATCGAACAAGGCCCTGGATTCAATCACGGTCACTGGTG
GCCGTGTCGCTGCGCCCGCTGCTGCCAACGACGGCCAACTCGGCATCCAGCTGGCGGCCT
GGCAGCCGGACTCGGCCATCGCCCGGCGCCTGCGCGAGGGCCCGCCGTCGCAACTCTACG
ACCGCTATCTGGCCGAGCGCGATGCCCACGCCGACAGCAGCGCGTTCTTCCTCGATGTGG
CCGACCTGCTGCTGGAGCAGGGCCAGCGCGAACTGGCACTGCGGGTACTGTCGAACCTGG
CCGAGATGGATCTGGACAACCGGCATCTGCTGCGCGTGCTCGGCTACCGGCTGATGCAGG
CTGATGCCCCGGCACTGGCGGTGCCGGTGTTCGAGCAGGTGCTGGCGATGGGCCAGGAAG
AACCGCAGAGCTTCCGCGACGTGGGCCTGGCGCTGGCAGCGGCCGGCAAGCCGCAACAGG
CGCTGGCACCGCTGTACCAGGTGGTGGTGCGGCCGTGGGACAGCCGCTTCGATGGCATCG
CCCTGATCGCATTGGATGAGCTGACCAACCTGGTGGCGCGCAGCACGCCACGGCTGGATA
CCTCGGCCATCGACCCGCGCCTGCTGCAGGCAATGCCGCTGGACCTGCGCGTGGTGCTGT
CCTGGGATGCCGACAACAGCGACATGGACCTGTGGGTGACCGACCCGAACGGCGAGCGTG
CCTACTACGGCAACCGCCAGACCTACCAGGGCGGGCGGATGTCGCAGGACTTCACCGGCG
GCTATGGCCCCGAGCAGTTCTCGCTGCGCAACGCCAAGCCGGGCAAGTACAAGGTCGAGG
CGAACTATTTCGGCAGTCGCCAGCAGCTGGTGACCGGTGCGACGACGCTGATGCTGCGCC
TGACCACCCATTGGGGCACGGCCAAGCAGAAGGACCAGATGGTGACGATGCGGCTGAAGG
ATCGCGCCGAAACCGTGCTGGTGGGCGAGTTCGAGGTGCGTTGATCGCTCGGGCACCCGT
GTAGAGTCGAGCTGGCTCGACTGCCTCAATGTAGAGCCGAGCCTGCGCTCGGCTCATGGC
AGAAGCAGCCGAGCGTGGGCTCGGCTCTACACTACTGCGGTGCGCGCCATTGGCGCCGCC
GGCGGATTCGCACGCAGGCCGAACAGGGGCCGCAGCCAACGCACGCGACGGATCAGCAAC
TCATGGATCAGCAGGCAGCCGCCGACAGTACCGGCCAGCAGCAGGGCCGGTTCCATCCAC
GGGCCCAACTGAAGTGGCTTGAGCCAGAACAGCAGCACGATGATCAGGCTCTGGTGCAGC
ATGTACCAGGGATAGATCGCCTCGGTGCAGTACGGCAGCCAGCGGAACGGGCGATCGAGG
AAGACCTTTCCCCAGCCGAGGATGGCCAGCAGCGCGGTCCATACGTAAAGCGACTGGCTG
GCCCGGCCCTGCAGGTCCCAGAACGGTTCGGGCCATTGCCGCAGCGGGGAATCGGCGGGC
AATACCTGGCCGAGGATGCGCAACCCCAGATACCAGCCGACGGCAGCCAGCGCCAGCCAT
AGCGTGGTGCGGCGCAGGGCGACCACGCGCTCCCAGAACACCGGTTCACGACCCAGCAGG
TAGCCGGCCAGGAACACCGTCGCGTACTTCGCGTGCTGGTACCAGTCGCCGAGCAGGGCA
TTGGTGGACGGGTAGATCGGCTCCAGCCAGATCACCCAGGCCAGCAGCAGGGCGGACGGA
AGGCCGATCAGCAGCATCGGCGATGCTGCGCAGAGCGCCATCGCGCGGCGAACCACCGCC
GTTCCCAGCAATGGCATCAACAGGGCCAAGGCCAGCGTGTAGTTCCACAGATAGGCCAGG
TACCACAGGTGGTTCCAGGTGATGCCGTACTGCCAGCCGGCGAAGCTGCCTTCCGGCCAC
GGTCGCACCTGCCAGTAGCGCAGCAGGAACTGGCCGAAGCCGGGTGCCACGTGGCCGTTG
GCCACGCCTTCGCAATAGGGCTGGATCGGCACGATCACGAACATGCCGAACAGCAGCGGC
AGCAGCAGCCGCCAGGTGCGCAGGCCGGCGAAGCGCAGCAACCTGCCTTCCGGCCGCATC
AGCGCGATGGCGATACCCGAGATCAGGAACAGCAGCGACATCCGCCAGCGGTTGACGAAC
AGCATTGGCCACTGCAGCCATTCGGCGGTATGCACGCTCTTGAGGTGAAAGCCCCAGTCG
TCCACGTAGGCCATGGCGGTGTGGTAGAGGATCAGCAGGGCGAAGGCGAACACGCGCAGG
GCGTCGATGTCGTAGCGTCGGGTCATGGTGGTGGTGTGCCGGAGAGTCGAGCCAAGGTGA
CGCCGCCCGGTCCGTGCGGCGACTGGCAAGGGGCCGCTGGAACCGACGCAGTGACCAATG
GCGGGGGTGGTGGGATCAATGGAGCCGCTACCCTTTGTCCCTTGAGGCAGGCTGGAGCAC
CGCAACGACATGGATGCAGCAATGACTCAGGGCCGACCATCGCGCTGGCGTACTTCAACC
CGGCTGCTGGTATGGGCGGCGATCCTGTCGGCCTCGGCAGTGACCAATGCGCTGGTGGAA
GTGATGGACGCCAGTCGCCGCGGCGCCGATCTCGGGCTGTGGGAGCCGATGATCTGGGAG
TTCAGCAGCCTCGGCCTGGTCCTGTTGACCCTGCCGCTGCTGTGGTGGGGCTGCGAGCGC
TGGCCGCTGCATGCCGATACCTGGAAGCGGCGATTGCCGCTGTATCTGCTGGCCAGCGTC
GGCTGGTCGCTGCTGCACGTGGTGGGGATGGTGCTGCTGCGGCACCTGGCCTACGGGTCG
CTGGGCCATCGCTACCAGGATGATGCCGGCTGGCTGGAGCGTTTTGCCTACGAATACCTG
AAGGATGTACGCACGTTTGCGATGTTCGTGGCACTGGAGCACTTTGCCAGCTGGTTCGGC
CGGCGCAGGCAGGGCGAGGCGAGCCTGCTGGCCGAGCCGGACGTCGGCCCGCCGGTGGAG
CCGGTCGAGCGCCCCCAGCACTTCCTGGTGCGCAAGCTGGGCAAGGAGTTCCTGGTCGCC
ACGGCGGACGTGGAGTATGCCCAGGCCGCGGGGAACTATGTGAACCTGCGGGTACGCGGC
CACGACTATCCGCTGCGGATCACCATGGCGGTGCTGGAGCAGCGGCTCGACCCGGGCGAG
TTCCTGCGCCCGCACCGCAGCTGGCTGATCCATCGGGGCCAGCTGCGCTCGATCGAGCCG
CTGGACGGTGGCGAGGCCCTGCTGCACATGGCCGACGGGGCGAAAGTGCCGTGCAGCCGG
CGCCAGCTGCCGCTGCTGCGGCAGGCGCTGGGGGCAGGGTGAGGCCCTCATTCCGGGCAC
CCGCAGCCTGCGGTATCATTACCAGTCATCTTTTGAATGCATAACCGCCGACATGATCGA
ACTGAATCCTGTCCGCCAGCGCATCACCGATCTGACCGATCGCGTGCTGTCGCTTCGGGG
GTATCTTTGACTACGACGCCAAGAAAGAGCGTCTTGAAGAAGTAACGCGGGAGCTGGAAA
GCCCCGACGTCTGGAACAACGCCGAGTACGCCCAGAACCTGGGCCGCGAACGTTCCAGCC
TGGAAAAGACCGTGGGCGGCATCGCCTCGGTGCTCGATGGCCTGAACGATGCCACCGAGC
TGCTGGAGCTGGCCGAGTCCGAGCAGGACGAGGACACCGCCCTGGCCGTGGTCGCCGACC
TGGACAAGCACCAGGCCCACGTGGAGAAGCTGGAGTTCCAGCGCATGTTCTCCGGCGAGA
TGGACAATGCGGCGGCGTTCGTCGACATCCAGGCCGGTGCCGGCGGCACCGAAGCCCAGG
ACTGGGCCGAGATCCTGCTGCGCATGTACCTGCGCTGGTGCGAGTCGCGCGGCTGGAAGA
CCGAACTGATGGAAGTGTCCGGTGGCGACGTTGCCGGCATCAAGTCGGCCACGCTGCGCG
TGGAAGGCGACTATGCCTATGGCTGGCTGAAGACCGAGACCGGCGTGCACCGCCTGGTGC
GCAAGTCGCCGTTCGACTCGGACAACCGCCGCCACACCAGCTTCACCTCGGTGTTCGTGT
CGCCGGAAATCGACGACAACATCGACATCACCATCAACCCGGCCGACCTGCGTACCGACG
TGTACCGTTCGTCCGGTGCCGGTGGCCAGCACGTGAACAAGACCGAGTCGGCGGTGCGTA
TCACCCACATCCCGACCAACATCGTCGTGGCCTGCCAGACCGGCCGCAGCCAGCACCAGA
ACCGCGACAACGCGATGAAGATGCTGGCCGCCAAGCTGTATGAACTGGAGATCCAGAAGC
GCAACGCCGAGAAGGACGCGGTGGAAGCCACCAAGTCCGACATCGGCTGGGGCAGTCAGA
TCCGCAACTACGTGCTCGACCAGAGCCGCATCAAGGACCTGCGCACCGGCATCGAACGGT
CGGACACGCAGAAGGTGCTGGACGGCGACCTGGACGAGTTCGTCGAGGCCAGCCTGAAGG
CCGGCCTGGCCGTGGGCTCCAAGCGCGTCGATGCCTGATCGGCGCGCCTGCGCGGATATC
GTCACCCTCGTGCGCAACGCCGAGGGTGGCTGATCACGCTTCCGATGTGGGGCCGAGCCC
ATGCTCGGCTGCTGTTGGCGCAGTAGCAGATGCGTCGAGCATGGCTCGACGCTACCACGG
GTACGGCGGTAGCGATGATGCGCAGCGAAAGTGAACGCAAGGAACTCGGCGGCTTTCTCA
AGGCCTGCCGCGCCCGTGTCGATCCTGCCACGCTCGGCCTGCCGGCCGGGCGCCGGCGTA
CCCCGGGCCTGAAGCGCGAGGAAGTCGCGCTGGCGATCGGGGTGAGCGTCAGCTGGTACA
CCTGGATCGAGCAGGGCCGTGAAGTGCGCGCCTCGCCCGAGGTGCTGGAGCGCCTGGCGC
AGGTGCTGCGCATGAGCGACGACGAACGCGCCTACGCGTTCGCGCTGTCCGGCTACGGCG
TGCCGCTGGAATCACCGGACGAGAGCGTGACCGACGGCTTGCGCCAGCTGGTGGAGGCGA
TGCAGCCGATCCCGGCCTATGTGCGCAACACCCGCTTCGACATCCTGGCCTGGAACCCGG
CCATCGCCGATCTGTTCGTGGACTACAGCCAACTGGCGCCGCATGAGCGCAACACGCTGC
GGCTGATGTTCCTGTACCCGCCGTACCGCACGCTGATCCTCAACTGGGAAGAAATGACCC
GCGGCCTGCTGGCAGGCTTCCGTGCGGCGATGGCGCAGGCGCCGGACAAGGCGCCGTTCC
TGGCGCTGGTGGAGGACATCGCGGCGCATAGCGAGGAGTTCCGCCAGTGGTGGCCGGAGC
ACGACGTGCGCCGGTTCGATGAGGGTGCGAAGAAGCTGAACCATCCCACGCGCGGGCTGC
TGGACCTGCAGTACGTGGCGCTGGTGCCGGAGAGCCGGCACGATCTTTCCCTGGTGACTT
ACCTGCCGCGTAGGTAGGTTGGTCGGCAGGGCTTGCAGCCCTGCACCTGCTCAATGCAAC
GGCCAAAGCCAGAGCCAGAGCTAGAGCTGGATTCCGTGGGTTGGCGGGGCGGTGTCGGAG
TGCGGGGACGCCGTAAACCCGTCCCTGGGGGCTTGGCAGCCGCATCCATGCGGCTGACAC
CCCGCACTCCGACACCGCCCCACCTCCGACAGATTCCCGCGGCTGTGGGTAGGTGTCGAC
CTTGGTCGACACATCTGTCAG
>contig00007 len=181024 cov=30.6 corr=0 origname=NODE_7_length_181024_cov_30.648588_pilon sw=shovill-spades/1.0.4 date=20230425
CCCCAGGCGTCGTCTTGCGGGGGGGGGGCCGGCCGCCCCCCCCCCCCCCGCGGGCGCCGG
CCCGCCGCACCCCACACCCACGGCTGTTCGCCCGCGTGCGAAGCTTCACGCATGCTGACC
CTGCAACGCGGCAGCCACCACGGGCTGCTGGTCGCCCCGCGCTGGCCCTCCACCCATATC
CAACTGGAAGAAGAGGTACTGCAACGCCTGCTCGATGCGCAGGCAATGCTGCCTGCCGGG
CTGCGACTGCTGCTCACGCGCGGCTTCGAACCCGGCCACAGCCGGCTCGGCAGCTTCCGT
CGTGGCGTGCGTTGGCTCGGTATCGCGTTGTTCCGGGCCTGCTATCCGCAACGCCATGAT
GAGGTCGATGCCATCTTCGGCGCCAACGGCCACGACATCGATGGCCGTCATATCGATGTC
TCGCTGGTACTGCACGGCAAGCGGCTACGGCTGCTGCCCGTGGGCGTATTCACCCCGCCA
CGCTGGCAGGATCGTCGCGTCGCCCGCCATGCCGAAGCGGTCGCGCGGGTGAAGCGCAGC
CTGCAGCGCTGCGGCTTCGAGCTGCATTACAACCCCACCGAAGCCCTGCAGATCCACTGC
GATTATCGCCCGCGCTGATCTCCCGTCCCGGGCAGGCGTGTCACGCCCATCGATAGATGC
AAATGATTCTCTTTTCCTGTAAGGTGCAGCCGCTGCCCTTGCCGCCGCGGGCTGTTCCCT
TTCCCAGTTGTCGCCCGCCCCGTGTCCACGCCTGTCGAACCGACGGATGTCGCGCAGCTG
TGCGCGGCCCATTACCGGCCGCTGCACGCCCATGTCCGCCGTAAACTCCCGCAACGCAGC
GACGCCGATGACGTCGTCCAGGAAACCTGGCTGCGTGTCATCAAGGTCGCCGCCAGCGGC
CTGCTGAGCAACGGCCGCGCCTACCTGTACCGCGTCGCCCACAATCTGATCGCCGATCAC
TACCGGCAACGCCAGCGCCGTCGTGAGGAAGCGCTGGATGACGCCCAACTGCACGCCCTC
GCCGACCCTGCACCGCTGCCGGAGCAGCACCTGCTGGACGCCGAACAGCTGCGCCATCTC
GACGCGATCATCGCCGCGCTGCCACCGCGCTCGCGCCAGGTATTCCTGCTGGCCCGGGTG
GAGCAGATGGCACTGGCCGAGATCGGCCGCCGGCTCGGCATCAGCCGGCAGACCGCGCAC
GGCCATCTGCTGCGTGCGCTGGTGGCGCTGCAGCAGGTACCCGGCGCATGAGCCCGGAGG
CGATCGCGCGCGAGGCCGCGCGCTGGTGGCTGGACGGCCACGACGGCGGCCGCGACGAGC
GTGCCTTCAACCAGTGGTACTACGCCGATTGCCGCCACGCCGCGCAGTACCAGCACCTGC
AGGCGCTCTGGCAGGCCGGTGATGCCACGCCCAGCCTGCAGCGGCATCAGCGCAAGCGGC
AGCGCCGGCACCTGCGCGACGCCGGCACTGCCGTGCTGCTGCTTTGCGCCTTGGGCCTGT
ATACCCGCCAGGCCGCACCACCGGCCGCGCAGGTGATGCGCACGGCGGCAGGCGAGATCC
GTGAAGAGGTACTGCCGGACGGCTCGCACGTGCTGCTGTCACCCGGAAGCGAAGTCCATG
TCCGCATCGATGCACAGCGCCGCCAGCTGCAGCTGCAGCACGGCCAAGCCTGGTTCAAGG
TAGCCGCCGATGCGCAGCATCCGTTCCAGGTGCATACGACGCACGGCATGGTCACCGCGC
TCGGCACGGCCTTCGACCTTGCCGTGCAGGACAACGACAGCGTGGTCACCGTCACCGAGC
ATCGCGTCCGTGTGGACAGCGGCACCCGCAGTGAGCAGGCCATCGAAGGGCAGCAGCTGC
GCTTCGATGGACAGGCACCGATCATCGGCCTGGCCGCCAGCCACAGTGCCCTGGCCTGGC
GCGAGCGTCGCCTGCATTGGGTCTCCACGCCCTTGGCCGAGGTCACCCAGGGCCTGGATC
GCTGGCATGGCGGCCACACCTGGATCATCGGCGCACACCTGCGCCAGCAGCCGGTCACCC
TGCTCGGCAGTGCAGACGGTGCAGCGCGCAGCCGCGACCAGCTGGCCACGCAGCTGCATG
TACGCGTGCTGCGCCTGGGCGCGGGCGTGCAGGTGTGGCTGCCGCCACGCAGGGAACATC
GCGATGCACCCTGACATCGGCCCTGCCACTGCGTCTACCCAGGATGACGACGCGCCGCGT
CAGCCCCTGGAGCTCCCGATGCTGTTTCACCGTCCCCTTGTCCTCGCCCTGTCACTGGCC
TGCGCCAGTCCGCTTCCGTTGTTACCTGCCAGCGCACACGCGCAGGCCGCCTCCCGTCAC
TTCGATCTTCCTGCGCAACCGCTGGCCAGCGCGCTGGATGCCTACAGCCGGCTGACCGGT
GTCGATCTGGTGATCGGCGCGGCATTGCCAGGCGGCCAGACGGCGCCGGCACTACGCGGA
CGGTTCGACGACGCGCAGGCCCTGTCGCGCCTGCTGGCCGGTAGCGGCCTGCGCCCCCGT
TTCATCGACGCGCGCCGCGCCACCCTGGAACCGGCGCCGGCCGCCCCCTCCGATGGCAGC
CGTCGAACCGGCCCGCTGCGCGTACAGGGCGATATCGCACACGGCCATTCCCCCGGTGCA
GGCGCCAGCCAGTATGTCCCGGCGGCCCGCGATGGCTTTGCGCCCGCCGTCGGCAGCGAG
CGCGTGGCGATGGCCGAACGCCAGGACGGCAACAGCCTGCTGCGTTCGATGCCCGGCACC
CACAGTTTCCACTCGCGCAGCCAGCCCGGCCTGCAGGTCAACATCCGCGGCATGACCGGC
GCCGGGCGGGTCAACACCATGATCGATGGTGTCACCCAGACCTTCCGCAACAACGCGGGC
CATGGCTCCGGTGGTCCGTTCGCCTACGTCGACCCGTTCCTGCTGGCCGGTGTGGACGTG
CAACGCGGTGCGGTCGCCGGTGGTGATGGTGCCGGCACGCTGGCCGGCAGTGCCAATTTC
CGCACGCTGGACATCGACGACCTGCTCGGCGAAGGCCGTGACTGGGGCCTGCGTGCGGGC
TATCGCCATGGCAACAACGGCTATGGCAGCGGCCGCACCTTCGCCGGCGCATGGCGCCAC
AGCGAGGACGGCGGTGACCGCCAGTTCGGCCTGCTGGCCGCTGCCAGCAGCAGTCGCAGC
GGCGAGTACGCCACGGCACGCGGGCAGAAGAACAATGCCGACCCCGGCAGCCAGCAGCCC
AGCAGCTGGCTGTTGAAAGCACGCCTGCAGCCCAGTGACCAGCATCGGCTGGACCTGAGC
CACATGCGCTACGAAAACGACTTCTACCACAACTACCCGTGGCAGATTTCCGCACGCAAC
CAGCGCGCCAGCTACCACTACACGCCCTACACGCCGTGGATCGACCTGCGCGCGACCTTC
GCCGGCAACAAGACCCGGCTGTTCTATCCGCCCGTGGAGGATTCCAGCTACATCGGTCGC
CGCACCCACAGCAGCCTGAGCAGCTGGACGCTCGACAACACCAGCCGCTTCGACATCGGT
GCACTGCAGGCACGCTGGAACACCGGCATCAAGCACCAGTCGGACGTCTACGTGGCCGAC
ACCCCCATCCTGCGCGGCGCCAACCCCCAGGGCCGCAGCCAGCTGGACAGCGTGTTCAGC
ACGCTGGAACTGCAGTACGACATCTACGCGCTGACTGCAGGCCTGCGCCAGGATCGCTAT
GGCATCCGCGGCCACGTCCCGGTGTGCTCGGATGTGCCTGGCCAGTGCGCCGAGATCAAC
GGCGGCGGCATCGACGTGCGCCGTACCCAGCGCGCACTCAGCCCCAGCCTGACGGTCTCG
TGGCAGGCCACCGACTGGCTGCAACTGTTCGCCGAAGCCTCGCGTACTTCCCGCCCGCCG
CGCGTGCAGGAGATGTTCTTCGAGAAGATCCCGCTGGAAGGCATGAGCGATGCCGATGGC
GTGGGTGCCAACCCGTTCCTGCGCCGAGAGCGCTCGCGCAACCTGCAGTTCGGCGCCAAC
CTCAGCGCCTCCTCGCTGCTGACCGACGGTGACCTGGCGCAGCTGCGCGTCACCCGCTTC
GACAACCGCATCCGCGACTACATCAAGCCGCAGTACCTGCTGATCGTGCACCCGCCGGAG
GTGGGGCCTTTCGTGGTACCGATCGACAGCGATCAGCAGCTCACTGCCTGGACCGATGCG
CTGGACGTGGACGACTTCAGCACCACCACGCGCTGGATGAACCACCCCGGCGTGGTGCGC
ATGCGCGGTATCGAGCTGGAAGCGCACTACGCCAGCGCGCACTACCACGCCACGCTGAGC
TGGACCCGCTCGCGCACCAGTGCGCCTGCCATCGAATTCGTCAACCTGGAAGACATCACC
GCCCTGCCCGACCGCTTCTGGACGTTGGATGTCGGCGGCCGCTGGTGGCAGCAGCGCGTG
CAGGCCGGCCTGCGCGCCGAATACTCCGGGCCCACCGAAGAAGGCTACGACTTCTTCCAG
ACCCGCAGGACCGGCGGTACCGGTGTACTGCTCGACTTCTACGCCAGCTTCAAGCCCCAG
CCCAACACCACGCTGTGGCTGAACATCGAAAACCTGCAGAACAAGGCCTATGACAACAAT
GCCTCGATCGACAGCATCTTCAGCCCGATCCTGGACCGCGGCAACGGCCGTGGCCGCACC
GTCTCGATGGGCGTCAATGTGGCGTTCTAGCCGCCGCTGGCTGCCGCTGTGCCTGCTCGC
ACTGGCCGCAACGGCCAGCGCGCAGCCTATGCCCGGCACGGTGATCGACCTGGCCAGCGG
GCAGCGCCTGGACGAAGCCGCGTTCGTGAAGCGTGCAGCGAACGCCCCGCGGCTGCTGCT
GGGCGAACGCCACGACCTGGCCGGTGACCACGCCGCCCAGCGCTGGCTGCTGCACGCGCT
GCAACGGCAGCGTCCACAAGGCGCGCTGGTGATGGAGATGATCGCCAGTGAACGCCAACC
GCGCCTGCAGCGGGTGCAGCGCTGGCTGGCCAAGGGCAACCATGCCGATGGTGCGCGCCT
GCAGGCGCTGCTGGGCTGGGATACACGCTGGCCGTGGGCCACCTATGGCGGGCTGGTACA
GGACGCCACCGCCGCCGGCATCCCCCTGCTCGGCGGCAACCTGTCGCGTGCCGAGGTCGA
TGCGTTGCTTGCCTCCAACACGTCGGTGCGGTTTCCGATGCCCACCGCCCGGCAACGCCT
GTCGGCCGTGGTGCTGGCCCAGCACGCAGACGCCGCACCGATGCTGGAAGGGATGCTGGC
CGTGCAACAGGCCCGCGACACCCGCATGGCACAGGCACTGACCGCAGCCCCTGCACCCGC
GCTGCTGGTGGCCGGCCGCTGGCATGTACTGCGCGGCACCGGCGTGCCGGGCTACCTGCC
ATCGGAGGTACCGGCACTGGTGATCGCGCTTGCGTCACCCGACGAAGGCGTCGATGCGGC
CGACGCCGATCTGCTGTGGGTGCCGGGCGATGAGTGAACGCGGCCAACACTGGCAGGCGA
TTGCCATCAGCATCGGCCTGCACCTGTTGCCCTTGCTGCTGTTGGTGCACTGGATGGCCG
CGCCACCGTTGCTGCCGCCGCCTGAGCAGGATGTGCGCATCAGCCTGCGCCTGCTGGCAC
CAGCTACGCCTCCCCAGCCGGTCGAAGAGCGCCTGGCCGACACCCCCAGCCAGGCGCAGC
AGGCGCGCGCGTCGCAACCGGCGAAGTCGCCCCCTCCGCCAAAGCCCACCGCCGCGCGCG
AGGGCGAGGTGGCCGCCAGCGAGCTCGGTGGCCCTGGCCGGCAAGCCCTGCCGGTCGCCC
CGCCTGCGGCCGTGACCGATGCAAGTCCCGCACCGGCATCGATCACGGCCGCGCCGCCCG
CTCCCGACGCACCACCGGCGGACTTCCAGGCCGGCGCCGCCAGCGACCAGTGGGAAGCCC
GCCTGATGGCGCGCCTGGAGCGTTATCGCTACTACCCCGCCGTCGCGCGCTCGCGCCGGC
AGCAGGGGACGGCCTGGGTCAGGGCCAGCATCGATCGCGAGGGACGCCTGCAGGCCCTGC
GGCTGGAGCAGTCCAGCGGCCAACCGATGCTCGACGACGCCGCACTGCAGACGTTCCGCC
GCGCGCAGCCGCTGCCGCCCATTCCCATGGAAATGAAGGCACCGCAGGAACTGGTGGTGC
CGGTGGAGTACTACCTGCGCTAGGCGGCGTAGGCCTCCGCCTCGATCTCGAACAGCATGC
CGTCCAGCGCCAGCCGTGGCACAGGAATCAGGGTGCAGGTCGGCGCTGCGCCGTTCGGCC
AACGCCGCCGTACCTGCCGGGCGATGATGCCCAGCCGGTCCTCGTCGTGGTCGACCACCA
GGATGCGCAACCGTGCGACATCGGCCAGGCTGGCCTGCGCCGAACGCAATGCGATCTGCA
GGTTGTCCAGTGCCTGCTCGACCTGTTCCCCGAAGCCGGGGGAGAGATGACCATCGGCAT
CCTCACCGCCCTGCCCGGCGATATGGATCACCCGGGCGGGAAGGCGCACCACCGCCACGT
GCGAGTAGCCGTTGGCCGAGGGGTCGTAAAGCCCCGCAGGATTGAACAGTTCCAGCAGGC
CGTGGCCCAGGTCCGGGGTGGTCAGCAGGTTCATGCCGCATGCCTCATGGGGAATGTGAA
GCAGTCTGCGACCTCAACCAGAGTTGAGGTCAAACAGATCCGCTGCAACAGTCCGGTCTG
CCATGCGCAACGATCGTGCCCACGTGTAGAGCCGAGCCCACGCTCGGCTGCTCAGCGCGA
ATGGCAGCCGAGCATGGGCTCGGCTCTACCGTTCACGGCTCACGTCCACGCCGGGTCTGC
GGTGAAATCGATGGTCAACCAGAAAGTACTGCCCCGCGCATCCAGCCGCACCGCGATCTC
ATCGCGCATCGCATCGACTTCGCCTACCGACCCCAGCGGCGTGATCGGGTCAGCCAATAC
ATGGATCTCGATGAAGCGCATCCGCCCCATCTTCGCCACATGGCTGGTGAAACCGGCATA
GCCACGCTCGGCCACGAACGCCTGCATCACCTGCTGCACGCGCCGGTCCAGATCATCCGG
CGCCACCTGCAGCACTTCGCGCATGGCCTTCCACGCGCTGCGCGCTGGCACCGGCAGCAT
CGCCAGGCTGATCAATGCCAGCACGATCGAATCCAGGTACGGCACCCAATGGTGCCACTC
ACCACCGTGCAGGACCAGCGCCAACACGAAGGCCAGCACCACTGCCAGGCTCATCAACCC
ACCCAGCAGCCAGCCACGCACATCCAGCCATAACAGCGCCGAGCGCAGATGCCGCGCCCG
CTGCGCAACGAACGCCGCCATCGCCAGGTTGCTGGCACTCAGCAGCGCCGCCCACCACAG
CGCGGGCCCGAATTTCACTTCGTGCCCGCCCGTGGTCAGGCCGATCACCGCGTTGGCCAG
CGCATACACGCAGGCCAGCGACAGGATCACACCACCCAGCGCTTCGACCATCGGCTCCAG
GTGCCAGTAGCCGTACTGAAAGCGCGGGCTTTGTTCCCGCGCCACCAGCCGCAGCACCGA
CAACGACACCAGGGTCAGGGCGACGTCGACCAGGCTGTACACGCCGTCGAACAGGATGGC
CTGCGATCCCACCAGCAGGCCACCGCCGAAGCCGACCGCGCTCACCGCAAGGGTGACACC
GATCGAGAACGTCAGGATGCGTTGCTCGCGCGCGGTATCCATCGTTCGCCGATGAGCCGA
CCGTTACGGGTCAGGCCTTCAGCACCTCCACCTTGTACGAGACCGCATCACCCTCCTGCT
CGATGATGAGCCCGTGCACGTCCGATTCGAAGCCCGGGAAACGGGCGTTCTGCTCGCGGG
CGATGCGCAGCGACTGGATGATCGGCTCGTCGCTGTCGCCGAAGCGCTCGCCCGGCATGA
TGGTCGGGATGCCCGGCGGGTACGGCACCAGCATGGTCGCCGCGATGCGGCCACTGATCT
GCTCGATGTCGACCCGCTCGATCTCGCCCTTGACCAGGTGGTTGTAGGCATCGGCCGGGG
TCATCACCGGCGTCGGCAGGTCCACGTACATCTCGCGCATCACCTTGGCCACGGCAAATT
CCTGGTTGAACGCATGCAGCGCGTCGCACAGGTCACGCAGGCCCCAGCCGGCGTAGGCAT
TCGGATAATCGGCGGCCAGCGTCGGCAGTGCCTGGCTCAGCGGCGCATTGCGGTCGTACA
GTTCCTTGAACGCCATCAGCTCGGTGACCAGGGTGCTCCACTTGCCCTTGGTGATGCCCA
TCGAGAACAGGAACAGCACCGAGTACAGGTTGGTCTTTTCCACGGTGATGCCGCGGCCCC
ACAGGAACTTGCTCAGCACCGCCGCCGGGATGCCCAGCCTGCCCATGCTGCCGTCCATTG
CCAGGCCCGGGGTCAGCAGGGTCACCTTGATCGGATCGATCAACACATAGTCGTCAACCA
GGTTCTCGAAGCCGTGCCAGTGCGCGTCCGGCCGCAGGTACCACTCCTCGCGCTTGGCCA
CCAGCGGTGCCGGCGTATCGCCCTTGTCCAGGCTGCGCTCGACCTGGGTTGGCTGCCACA
CGCTGAACCACCAGTCGTCGCGATCGAGATCATCGCGGACGTGCAGCATCGCGCGGCGGA
AGGCAATTGCCTCGTCATGCATTTCCTGCACCAGCGAGCGCCCGGCATCGCCTTCCATCA
TCTTCGAGGCCACGTCACAGGCGGCAATCACGCCGTAGTGCGGGCTGGTCGAGGTGTGCA
TCATGAACGACTCATTGAAGCGCTCGGCATCAAGGTTGCGTTGCGCCGAGTTGCGGACGT
GGATCATCGACGCCTGCGAGAACGCAGCCAGCAGCTTGTGGGTGGAATGCGTGGTGAAAA
TGATCGCATCCTGCTCACGCGGCTTGCCCTTGGCCATGCCGTAGTGGTTCTCGTAGAACG
GGTGGAACGCGGCGTAGGCGTACCAGGCTTCGTCGAAATGCAGGAAATCAACTGCGCTGC
CGATCTCGTCGGCGATCTTCTCGGCGTTGTAGCACAGGCCGTCATAGGTCGAGTTGGTGA
CCACCGCGATGCGCGGCTTGGAGCCGGCCTTGTAGGCCTGGCTGGCCAGCGGATTGGCGG
CGATGCGCTGCTGCAGCGACTCCGGCGTGAACTGGTCCAGGCTGATCGGGCCGATGATCC
CGTGCGCATTGCGGCTGGGCGTGAAGTACACCGGCACCGCACCCGTCATGATCAGCGCGT
GCAGCAGCGACTTGTGGCAGTTGCGGTCAACGAACACCACGTCGCCGCGGGCCACCGTGC
CATGCCAGACGATCTTGTTGGCGGTGGAGGTGCCATTGGTGACGAAGAAGGTGTGGTCGG
CACCGAAGTTGCGTGCCGCCTCGTTCTCGGCATCCTTGATCGGGCCGGTGTGATCGAGCA
GCGAGCCCAGCTCCGGCACCGAGATCGACAGATCGCTGCGCAGGGTGTTCTCGCCATAGA
ACTGATGGAATGCGCGGCCGACCGGCGACTTGGTGAATGCCACGCCGCCGGCATGGCCCG
GCGTATGCCAGGAATAGTTCGACTCGGCCGCATGATGGATCAGCGCCTTGAAGAATGGCG
GCAGCAGGTTCTTCATGTAGTCTTCGGCCGCGCGCATCACCTGCCGCGAGATGAAGCTCT
TGGTGTCTTCGAACAGGAAGATGAAACCGTGGATGTACTTGAGCAGCTTGCTCGGCACCT
TCTCGATGGTGCGGCGCTCGCCGTACAGGAACACCGGCAGATTGGCACGGCGTGCGCTCT
GCTCGCGCAGGAAGGCGGTCAGGCGCTGGAACTCGCCATCCACCTCTTCGCTGCCATCGA
TCGAGATCAGCACCGCCGAGGCCGCCACGTAGGTGCGGGCACCGGCCCGGGCGTCATCCA
GGTTCAGCCCGCACAGCACGCGCTGGTCGTTGCTGCGCAGCTCTTCCACCAGCGCACGGA
TCAGGATGCCACCGATGCGCGGCGACTCGTAGTCGTTGTCGATGACAATGACCGGGTAGT
CCAGGGACTTGAAGTACACGTTGATTCTCCTTGTCGAACTCAGGAATGCCGGGCGCCGGC
GCTGATCGCCGAGGCCTCGCGGGCGCGCTGCCGCTGCTGGCGGCGCTCCTCGCTGAAGAA
GGGATAGAACACGGTGATGAACAGCACGAACAGGAAGGCGTACTGCACGATGGTCCCCGA
CGAGCCGTAGATCGCCCACAGGCAGTACACGACGGTCAGGCTGGTCAGCGTCCAGAACGC
ACCGGTGTGGACCAGGGTGTGCGAACGCTCGACCACGAAGTAGCACGCCACGCACGAGTA
GATGTAGGGCAGCAGGGTCAGCACCACGGCCGCCGACGTGATCACGTCGAACTGGGCCGA
CGCGGTTTCCGAGGTGGAGGTCACCAGCACCGCCAGGGTCATCAGCACCGCCACGATCAG
CACGCCCTTGACCGGCACGTCGTCCTTGTTGGTCTTGCTGAAGATGCTCGGGAACAGGCC
GTCATCCGACGCTGCCTTGGCACTCTGCGCGGTCAGCAGGATCCAGCCACCCAGCGAGCC
GGCGGCACCGATGAAGGCGCACAGGCTGACCAGCGCGCCGCCCCAGCCACCGACCGCCTT
GGCCGCCGCCAGCGCGAACGGTGCGTCGGACACCTGCAGTTCCGCGTTCGGCACCATGCC
CATGATCACCGATGAACTGGCGATGTAGGCGATGGCAGCCAGGAACACGCCGGCCAGCGT
CGCGCGGGCGACGTTCTTCTCCGGATTTTCGACCACACCGGCAGTCACCGATGCAGACTC
GACGCCGATGAAGGCCCACAGGGTCAGTGCCGCAGCGCTCGAGATCGCACCGAAGTTCGA
CTCGCCAGACACGTTGTAGGCGCCCTTGAAGATGTCGGCATCGAAGAAGAACCAGCCGAA
AATGGCGATGCCCAGGATCGGCACCAACGCAAAGCTGGTGGTGACCGTCTGCACGCGGCT
GACGAAGGCCGGACCGATCACGTTGGCAAAGCTCAGTGCCCACACCAGCACCAGCACCGC
GATGCAACGCACCAGCGGCTCGGACAGGATCGGGAAGAAATAGCTGAAATAGCCCACCGC
CGCGATCGGAATGGCGACGTTGCCGATCCAGTTGGCGAACCAGTAGATGGTGTTGGTCTG
GAAGCCCATGTACGGCCCGAACCAGTCGCGCGCGTAGGCATAGGGACCGCCCGCCTTGGG
TGCGAGCTTGCCCAGCTTGGCGAACACGAAGGCCAGCAGCAGCGCACCGGCGGTGGTGAT
CAGCCAGCCCCAGATCGAGGCGGTACCGATCTTGGCCAGGCTGGACGGCAACAGGAACAC
GCCTGAGCCCATCATGTTGCCGGCGACGAGGAAGGTGGCTCCGACCACCCCGATTTTCTT
TGCTTCTGCCATGACGATCTCCGGTACTGGCATGAGCCCGGCAGCACCGGGCGTGGGGAC
GGTTACGCTGGCGTACGACCGCTGGCGTCTATTTGATGAAGTTGTATTGCAGGCTGCCCT
GCACCCGGACCGTGTCGCCGCGTGCGCCGCCCTGCTGTTCCAGCCGGCCGTACAGCAGCT
CCATGCCCATCGTCCAGGACGGCGCCGGGCTCCAGATCATGTTGAACACGCCGTAGCGGC
TCTGCCGGAATGCATCAGCGGCGAGTGCGGCGTTGCGCTCCAGGGTCAGCTGGCCAAAGA
TCAGGTTGGAGCGCCACAGCGCGGACCAGTAATGGGTGTAGCCGACGAAACCGCCGTGCA
GGTCCAACGCGGCGAGGCGGCCATCGGCACCGACCACCGCGTCCAGTCCGGAGCCGGTAA
GGTCGGCGGTGTAGCGACTGAGGCCGCGCCCGCCGAGTACGCCGAACAGCAGCAGGTCGC
GCTCGCCCACTGACGCCGAGCCGCTCAGCTGCAGGCCACCGGCCATGCGCCGGTCGCGCT
CGCCATCGCCGTCGTAGGCCAGGCTGCGTGCCACCGCGCCCAACTGCAGGTGGCCCCAGT
CGCGCTCCAGGCGCGCGGCCACGGTCACATCGGGCAGGCGGTTGACTGCCGTGCGAGCAT
CGCTGGCGCCGGCGAGTTCAGTCTTCGGGTCTTCAGCGGCGACGGTCAGGGTGTTGCCCT
TGCCTATCGCAAAGCTGTGGTGGATGCCCGCCACCAGCAGGTATCCGGCACCGCCAGGCC
CTGCGAAATCCAGTGTGTCCGGCAGGCTGTCCGGGTCCATGAAGCTGGAGTAGCCATAGC
CGGCATAGGTGTTGCCAAGCTGCCCATAGGCGTGTCGCAGGCGGAACTCATACCCCTCAC
TGCTGCCGAAGAAATCGTTCTCCAGGTAGAAACGGAGGTTGCCGTGCGTGGTCGGGCGCC
GCGCCTCGAAGCTGAAGCGGGTCTGCTTGGCGTGGATGTTGAAGTTGGAGACATCGCGAT
GGCTGCCACCCACCGGCATCGACGACGGAATGAACTGATCTTCGTCACCGGCCGCACGCG
AATCGGCAATCGCATCGAGCTTGGCGTAGCCGCCGATGCGGATCACCGTATCGGTGCCTG
GAATGGCGAAGAAGCCTTTCAGATCGGGGTCGGTCGGACCGGCTGCACTGTCGGGACGCG
ACGCCGCCGTTGAGGGATCGGCCACCGATTCGCGCTGCGGCAGCACCGGTTGCGCCACGC
CCGGCACCTGGGTCGGGTGCAGCATGCTGGCGCTGCCGCCCGCCGTTGCTGCCGGGGTCG
GGGCCTGCGCCACGGCGGCAGGCGCTGAGCCCTCGCGCTGCTCAAGCCGATCCAGGCGCT
GCTGCATGCCTTCCAATGCCTGGCGCATGGCAGCGATTTCCTGCCGCAACGCCTGCGCAT
CTTCCTGGCCATGCTGCTGCGCATACGCTGGCGCGATCGCCAGTGCGGTCGAACAGGCCA
GACTCAGTACCGCCAAGCGCATTGCATCCTCCCTGGACAAACATTCGCAGCGCGCTGGCC
GGATACAGGCGCACAGTGCCCTGGCCTCGCGTCGCCGTTGCTGGAAATGCGGATACTGCG
TTGACGACACCGGCCAGCCTGCATCCGGCAGGCAACAGGACGATGACACTGCCCTGCCCG
CACCGGTGTCGAGCCCATCAAGGCCGCGCTGCCAGAGAGGTGGCGACCGCAGCGGTCTGG
GTAACAATCGGGGAGTGAGAGTGTCGTGAATGGCTGTGTCGACCGCCCTGGTTCAAGGCA
TGTCTGGCGCGGCATCCATGGCGCGTTGACGCTGTATTCCATGCGTCAACAGGCTAATCC
GCCTGTCGTTTTTGACCTTGATTGGAATCAAGGCGCGATGCTTGATGTCAGTCACGATTC
AGATGTGACGACGAACAGCTGCCGCGCAGCCCTGCTGCCCTCTCCGCCCGCCGCAGGAGC
GCCGAAATGCAACAGGCCCGCATGCTGCCATGCGGGCCTGTCGGTTACATCACGACGTTG
GCGGCGATCAGCGCGGACCCAGCACCGTCTGCAGGTCGGCGCCCTGCGGCAGGCCCGCGC
GACGCTGCACCTGCCCTTGTGCATCCTGGAACAGGATGCCCGGCGTGCCCTGGAAGCCCA
TCTCGATCATCAGGACCTGGTTGGCATCAAGCTTGCCTGCGATCTCGCGGCTGATGCTCG
GTAGCGCCTTGATGCCGCCACGGTCGAACTGGTGCTCATTCTCCAGCAGCGCCGCGCTCG
GATCACGCGCCGCGAGGATGGCGGCGGCCTTGGCCGGGCTGTCCTCGCGGATCACGCCAA
CCATGATGTGGCGCAACTGCACCTTGCCGGCGTCAACCCACGGACGCGCCGCTTCCCAGA
ACTTGTGGCAGTACGGGCAGTTGGCATCGCTGAAGGTATAGACCACACGCGGTGCATCGG
CCTTGCCGTCACGCACCCAGGCGCTGGCTTCCAGCTTGGTCCACATCTTGGCCGACATCG
GTGCAGCGACCAGCTTCTCCACCGCCTCGGCGGCCACATCGTTGCCTTCGGCATCGAACA
GGCTGCCCACCAGCACATGCTTGCCGTCGGCGGTCACGTACGCGGCGGCGGGCTGCTGCC
CCCCCACCACGCCGGCGAAGCCACGCAGGCCACCCGGTGCATCAAACTCGGCAACGACTT
CGAAGCCGTGCTTCTCGATGCCTTTCAGCACTGCGGGACGGTCACCCTTGGCCGCGGTGG
CCGGAGCGCCGGCGGCCGGCGCTGCCGCCGTCTTGCCCGGCGGGGTCTGGGCCTGGCTGC
AGGCGGCCAATGCCAGCATGACCGGCAGCAACAGCACCGCCGGAGCGATGCGCAGGGAAG
TCGACAACATGGGAACTCCGTAATGAGATGCCCGCGCAGGCTACCGCAGCCGGCGCAGTT
TGTGTTCAAGACCCGCCGCCGTCAGTTCGCCAAGGTGCAGTTCACGCAGGCGACCTTCGG
CGTCGAAGAACAGCGTCGACGGATAGGCCTGCACACCCAGCACGGTTGACGCCGAGGCGG
TATCGTCCAGCAGCACATTGCCCAGCCGGAGCTGTTCGGATGCAATGAAACCCTTCACTT
CGTCCAGGGTTTCCCCCTGGTTGAGGAACACGAACTGCACGTCGGTGTGGGTCTGCTGTG
CGGATGCCAGCACCGGCATCTCGCGCCGGCAGGGCCCACACCAGCTGGCCCAGAGATTCA
GCACCAGTGGCTTGCCCCGGAACTGCTGCAGGTCGATCACGCGCCCCTGCAGATCGGCCA
CCTGCACCGCCGGCAGCGGCATCCGCTGCTCCTGCCAGGCTGACAGCAGGTGGCTGCCCA
CCACCCACGACACCACGCCCACCAGTGCGCCCGCCAGCACCGGCGCACGCAACGCGCGCC
AGAGCCGCAGCCGCCAGGTGCCCCACGCCAGGCCCGCAGCCAGCACGACTGCAAGGTGAT
ACCCACCGTCGGCGATCTGCAGGATGCTCCACGGGGCCTCACGGTAAAGCGCGAAGTTCA
AGGCGACGAAGCTGATGCGTCCGCACAGCAGGCCGATCAGCAACATGTCCAGAACCAGGC
TGGCCGCGGAAGGCACTGCCATCCCGTCTTTCCGACGCGGCCACAGGCGTGCTACCGCCA
TGGCCAGCAGCACGCACATCAGGATCAACACCACCGGCATCGGCACCGGTCCCACACTCG
ACATCAGCCCACCTGCCCCATCATCCGTTACCTGCATGGTCGAAGCGTCGCGCCCAGGTT
GCAAGCGCGACGCCGACTGCAGGCATCAGGCCACGCTGCGCGGCATCTGCATGCCGGGCG
CCGGTTGCAGCCCGCGCAGGCTGCCTGCCACCGATGACAACAGCGGCCGCTCGCGCCGCT
TGTTGTTGACCAGCCGGCGATAGTTGGCCGGCGTCATTCCAACAATGCGCAGGAACAGGC
GACGGAATGCGCTCTGGTCGGCATAGCCCACGCCCCAGGCCACTTCATCGATGCCCGCCC
CCTGCTGCAACAGCGTCTGCGCCTTGGCGATACGCAACCGCTGGCAATACTCGATCGGGC
GCAGGCCGGTGGCCTTCAGGAAGCGCCGCTGCAGGGTGCGCGGCTCCAGCCCGGAAATCT
CACAGATCGCACCGAGCGTGGCGCCGCGCGCAGCGGTGGTATGCAGCCAGCGTTGCGCCT
TCAGTACATCGCGATCGCCGTGGGCGAAGTTGGCACTGAAACGCTCGAGATCCTGCTGGA
TCGCCGCCGGAACCGTGATCCCCAGCTGCTGCGCCACGGAACTCGCCACGCCCTGGCCGT
GCAGCCGGTACAGCAGGCGCAGGGCGAGGAAGCGCCAGGCCTGGGAACCGGCCACCGTCA
GCAGGTCGCCGTCATCGACCAGCGCGCGCTCGCTGGGTACCCAGCTGGCCGACTGCCCCT
GCAGGCCCGGATGGCGCCCGAGGTCCGGACCACTGACGGTGCGCCCAGCCAGCAGACCGG
CGCGTGCCAGCATGCTGACACCGTCGCTGGCGGCAGCCAGCAGACTGCCACCGTCGTAAT
GCGCGCGCAGCCAATCCAGCAGCACCTCATCGGCGCGCAGGCAGACGCCCTGGCTGATCT
GGCCAGGCACGGCGATCACGGCGGGGATGTCCGCCTCGAGCATCTCCGCGCCGGCAATGC
GATGCACGCCGGTCTGGCTGGCCGGCACGATCCAGCGGGTCACCAGGACACGCTTGAACG
GACGGCGCTGCTGCTGGGCAAGCCGGTTGGCGACATGTGCCATCTCGGTCAGCACGGAGG
CGGCCGACGGGTCGCCTCCCGGGTATTCGACCACCGCGACCTCGACGAATCCTTCGTTCC
TGAATCCTTCCACAGACCATCTCCTCGGTTCGTTGCAGGCCGTCCAGCGGCCGGTTCAGG
CGCAGGGTAGGAACTGCCACGACGGTGGGGCTATGAAGAAAGTTGCAAAGTGCGCTGAAT
GCGCCGTCAGCGACGGGACCTTGACCCTGGACCAGACTCAAGGCTTCACAATGAGCGGCA
GCATCCGCAGGAATCCGCCATGAACATTGGTCAACTGGCACGCCAGGCCGGCGTGCCGAT
CGATACGGTGCGCTACTACGAACGCCAGCAGTTGCTGCCCACGGCGGCACGCTCGGCCGG
GGGCTACCGCATCTTCGGTGAGCAGGACCTGCGCCGGCTGCGCTTCATCCGCCGCGCCAA
GACGCTGGGCTTCAGCCTGGAAGAAATCGCCGAACTGCTGGCGCTCAGTGACCGCCACTC
ACAGGACATGGGCAGTGTGCGCGACACGGCGCAGGCCCGACTGCAGGACATTGCACAACG
CATGGCCGAACTGCAGCGCATGCACACCGCGCTTTCTCAGCTGGTCGACGCCTGCCCCGG
CCACGGCACGCTGGATCAGTGCCCGATCCTGGCGGCGCTGACCGACGACGCGGCATAGCA
ACGCGCGTGAAGAAAAGTGCAACAAATGCTTGCCAACCCCCGGGGGCAAGGCTATTATTT
CGCTCCTCAGCGACGTGGGGCCATAGCTCAGCTGGGAGAGCGCCTGCATGGCATGCAGGA
GGTCAGCGGTTCGATCCCGCTTGGCTCCACCAATCTTTCGGCATTAGGCCGTCGAAAGGT
CGCTAAAGAACATTGATGAGAATTGCGTCCCCATCGTCTAGAGGCCTAGGACATCACCCT
TTCACGGTGGCGACCGGGGTTCGAATCCCCGTGGGGACGCCACTCATCACGAACAACGAG
GACCCGGCCGATAACCGGGTCTTTTTTGTTCACCGCCTACCGGCATTCAGGTTGTGGCGT
TGCGGTTCCCCTGCCCTCGTGGCGATGGTCGAACCGGAACGAAAAAAGTTCAAAAAAAAC
TTCCACAAACGTGAACACGCAGGTATGATAGGCGGCTCGGTAACACGGGGCCATAGCTCA
GCTGGGAGAGCGCCTGCATGGCATGCAGGAGGTCAGCGGTTCGATCCCGCTTGGCTCCAC
CACTTTCGACATTAGGCCGTCGAAGGTTCTACAACTTGAAGTTTTTCGTGCGTCCCCATC
GTCTAGAGGCCTAGGACATCACCCTTTCACGGTGGCGACCGGGGTTCGAATCCCCGTGGG
GACGCCAGTTTCAAAACGGACTCTGCTCCCGGCAGATCATCCGGAGTTTCATGGGGCCAT
AGCTCAGCTGGGAGAGCGCCTGCATGGCATGCAGGAGGTCAGCGGTTCGATCCCGCTTGG
CTCCACCACTTCGACATTAGGCCGTCGAAGGATCTACAACTTGAAGTTTTCGTGCGTCCC
CATCGTCTAGAGGCCTAGGACATCACCCTTTCACGGTGGCGACCGGGGTTCGAATCCCCG
TGGGGACGCCAATTCTTGAAAACCCCGACTCCGGTCGGGGTTTTTCTTTGCCTGTGATTC
CTGGGAAGGCCCTATCCACGCATGGTGTGGATGGCTTCACCCCGATTACAGCTCAGAACC
GCCGATACATCCCGATCGATGCCGGCGCCGTGGGCGCGAAACCAAACTGTGCGTACAACC
GATGCGCCTCGCCATCGGCCAGCAGGCTGACGTACGCCGATGGCGGCAGGTTGGCCTGCA
TCCAGCCATCCAGGCGCCGCATCACTTCCTTGCCCAGGCCCTGCCCCTGCAACCGCGGCA
GCACCGCGATATCACAGACCTGCAGGTGGCAGCCGCCATCGCCGACGATACGGCCCATCG
CCACCAGCTCAGTGCCCTGGTAGGCACACACGCCGAACAGCGTATTGGGCAGCGCGCGGG
CGGCCGCTTCCCGGGCCTTGGCACTGAGGCCTGCAAGCACGCGCAACCGGCAGTAGTCCT
CGACCGTGGGCACGGCTTCGCGGAACTGGCAGGTGATGGAATCAGTCATGCGGCATCTCC
AGATGGGTCGGGCTATCCTGCCGCATCCACGTCGCAGCCGCTGCGACCCAGGCCCCCAGA
GTCCCATGTGCTATTCCGCCCTGATCCGCGCTGACTACGCCAAGCTGGTACGCGAGTTCG
GCGCCATCCTGTCGCTGGAGGAGTTCGCCGAACTGTACGCACACGATCCAGGCAAGAAAC
GGCCGAAGACGCCGAAGGCGATGGATGACGGGTTCGCCGGTGCGCGTACCGAACAGGGCC
GGGCCATCGTGGCGAAGATCCAGCAATGGCATGCGCAGGAGCAGCAGGCGCTGGAGGCTG
AACTGGTCCGGCAGCGCGAACGACGCGATATTGCCCACGCCACGCTGGCCACCCGGCCCA
CGCAGAAAGCGCACAATGACCTGCGCGTGGCCGGTAACCGCATCGAGCGCGCGCAGGCCC
GGCTGGACGACCTGCATCGGGTGCAGCTGCTGCCGCGCGACAACCGCATTTTCCCCGGCA
CCTACGCGCCGGTGATGGTCAGCGAGAACGGCCGGCGCGTGATCAAGCCGATGCGCTACC
AGTGCCGGTTGCCGGACAAGCCGGCGCGCAACGACGTGCTGTACCCCGGCACCTACAACG
CGCGGCGCGACAGCCTGGAAGGTTACTGGCGGGGTGCGTTCGGACTGCGCCACGGCGTGG
TGGTGGTGCAGGCGTTCTACGAGCACGTGCCCCGCCACGCCATCGCCGGCCGCAGCCTCG
GTGCCGACGAAAAGGAGCAGGACGTGGTGCTCGAATTCCGCCCCGATCCACCCCGCGACC
TGCTGCTGGCCTGCCTCTGGGCGGAATGGGAAGGACCGGAAGGCCGCCTGCTTTCGTTTG
CCACGATCACCGACACACCGCCCAGCGACGTCGCCGCTGCCGGGCATGACCGCGGCGTGG
TGCCGATCCGCAGGGAACACCTGGACGCCTGGCTCAACCCCGAACCGGATGATCTGGCGC
GCCAGTACCGCATCCTCGATGACCGCGAGGAAATCCGTTACGTGTACGAGGAAGCGGGCT
GAGCGCCGGACGCGAATGAAAAACCGCGCGTGGGCAGGGCTCCTGGATCAGGGATTGCCG
CCGCGCATCGCAGACGTGAGGATTCAGCCCCCGCAGCTTCCCCCTGCCGGTGCGTGGCGA
GCGGCTCAGGCCTTGGCGCTGGAGCGTCCCACCGCACGCGCCAGCGCCCGCGACAGATCG
GCCGACAGGTACGGCTTGACCAGCAACAGGCCGGCCAGCATCGGCGCAGGCAGCTGCTCG
GCCAGCATCCCGGTGGCCAGCACGAACGGAATGCCACGCGCCGAAAGCGCTGCAGCCACT
GGCTCACTGGTCTCGTTGCGGGCCAGCCGGTAATCCAGCAGGGCCACGTCAGGAGTGCTC
TGCTCCAGCAGCCGCAGGGCCTCGGACACACTCGCGGCAAGCCCGACCACAGTCGCACCG
GCATGCACCAGCTGCATCTGCAGCAGGGCCGCACTCATCTCGTCGTTCTCGACCACCAGC
ACCCTCAGGTCCTGCAACACTGTCATCAGCTACCGCTCCTGGAGGCAATTGCACGTCGGG
AGTATAGCTACCAAGGGGCCAATGCCGACAGGAACCGCCCTGATAGGCTCTCCTACTAGG
CATCTCCTGCCGACCTCGGTTACACTCGCACGCTGCCTGCCGGTGTGGCGGAATGGTATA
CGCAGCTGACTCAAAATCAGCCGGGGGTGACCCCATGAAGGTTCGAGTCCTTTCACCGGC
ACCACTGCATCAAAGGCCAGGTCCATGACCTGGCCTTTTGCATTTCCCGGACCGGAGCGC
CGACACTGGCGAGGATGCCCCAGCATGCCCCTCCCACGCTTGCCGACATACTGCGCGCCC
ATCGCCACGTGCGGGGGCAGCCCCGCGACGTCTGGACGTACGCCCACGTCAACGCCGTCG
TGTCACCCCGCTGAAACGAAAATGTGACAGCCGACAAGGTTGCGAATAGCACTAGCGCAC
ACTTTTCTTGCCAGCCTCACCTACTTCTGCCTATCGTGATCCCAGCCGGATCTGGGGGCG
GGGGAATGCATGACGTTGCGTGCGGCACTGTTTTTCATGGTCACGCACGCGCTCGTCATT
GCCTTGATCGGCCCGCAGGACCCGGTTGGCTCCTACCTGATGCTGATCACCGCCCCCCTT
CTGGCCGCTCTGGCCTGCGTGCGACGCGCGCGCGACAGCCAGGCGGCCTGCAAGTGGCGA
ACGCTGGGCGCTGCCGTCGGCCTGTTCTCGCTGGCCCTGCTGGCCCTGCTGTATCGCAAT
GTGGCCGGCCTCAGCCCTGCGCAGATGACCGCCTCGTCGCTGATCCTGTATGTGTTCTAC
CGGATTCCGCTGACCTACGTGGCCGCCAGCCCAGGCGGCGGCAACCGCTGTATCCGTGCG
GTGGACCTGACGGTCATCGCGCTGCTGTGGTTGCTGTACTTCGTGCATACGCGGGCGATG
GCACACCTCAACACCGCATTGTGGACGCAATGCCTGCACACCCTGAGCAACGTGCAGAAC
AGCCTGGTGTTCTGCTTCGCGCTGATCCGCTTCCTGGCCGAGGACAATGCCGACCGCCGC
GACTTCTTCCGCACGTTGACGATCTACGCGCTGGGCTACTTCCTGATGGCGCTCTACATC
AATACCTGGCAGCCGCAGGTACCCGATGGTGGCTGGGGCGACCTGCTGATCAGCGGGCTG
TTCGTGCTGCTGGCAGTGCTGGCCGGCAGCACGTACCGCCCACCGGCGGTGGCTGTGCCG
CGCAACCTCCGCCGCATCGTCGATGCCGGCGTGCCGCTGATGCTGCCGTTGCTGCTGATG
ATGGTGGCGCTGCTGGTGGCACGCCTGCAGCCGACCCTGGCCACCGTGGGGTTCATCGGT
GCCATGCTCGGCCATGCCCTGCGCAGCGTGCTCACCCAGGTGCAGATCCAGCGTGAGCGC
GACGAGCTGGCGCTGCTGGCCCGGCGCGATCCGTTGACCGGGCTCGGCAACCGGCGCAAC
TTCGATGAAGCGCTCGGCAGCGCGCACGGCCGCGCCCGTCGCCAAGGCGTGGGGCTGGCG
GTGCTGATGATCGATATCGACCACTTCAAGCGACTCAACGACACCTACGGGCATCCGGAA
GGTGATCGCCGCCTGCAGGCGGTCGCCGCGATCCTCGACGGCTGCCTGCAACGCGGTGAT
GATCTGCTGGCCCGCTACGGCGGCGAGGAGTTCATCGCCGCCCTGCCCGCGCCCGACATC
GGCCACGCCCTGGGCCTGGGCGAGCGCCTGCGCGCCGCCGTGGAAGCCGCCGCCCTGCCC
GCCGCCCAGGCCCACGTGACCATCAGCATCGGCGTGGCCTGGCAGGCCGCGCATGATGAG
GGTGACCCGCGCAGCCTGGTCGAGCGTGCCGACCAGGCCCTGTACCGGGCCAAGCATGCC
GGCCGCAACTGCGTGCACGCCGCCCCGGCCGTCGAGGCCGGGGAACAACACGCCGACCGC
CGCGCCTAGACCGCGCGCAGCACCGCCGCACCATGCAGGTGCCCCGCCCCACCCTGCACG
CGGAAGCTGGCCACCGTCTGCAGCAGCTGCGCCGACTGTTCTTCCATGCTGCGCGCCGCG
GCCGAAGCTTCCTCGACCAGCGCGGCGTTCTGCTGGGTGCCCTGGTCGATCAGATCGACG
GCATGGTTCATCTGCTGGATGTCGTCGCTCTGCTGCTGCGCGGCCGTGCTGATCTCGGAC
ATCAGGTCGCTGACCCGGCGCACGTTGACCACGATCTCGTCCATGGTGCGGCCGGCGCTC
TCAACCTGCGCGGTACCGGCACCGACATTGGCCACCGACGCATCGATCAGCTGCTTGATC
TCCTTGGCGGCACTGGCCGAGCGCTGCGACAGTTCCCGGATCTCGGTGGCGACCACGGCG
AAGCCACGCCCGTGTTCGCCCGCACGCGCGGCTTCCACCGCGGCGTTCAGGGCAAGGATG
TTGGTCTGGAAGGCGATGCCGTCGATCACGCCGATGATGTCGACGATGCGGCGCGAGGAC
GCGTTGATCACCGCCATGGTTTCCACCACTTCGTGCACTACGTTACCGCCGCGCGCGGCG
ACATCGGCGGCACCACCAGCCAGCTGACTGGCCTGCCGTGCGTTGGTCGCGGTGCGCTGC
ACGGTCTCGGCCAGGCCCTTCATCGACACCGCGGTCTCCTCCAGCGACGCTGCCTGCTGC
TCGGTGCGCTGCGACAGATCGCTGTTGCCCTGCGCGATCTCGGTGGCACCGACGGCGATG
GTGTCAGCGGCGAACTTGATCTGGCCGATGATCGCGGCCATCGCCTCGACCAGCGAATTC
ACCCCTTCGCACAGCTCGGCGATCGGCCCGTTCTTGTCGGCGGTGGCCACGCGCCGGGTC
AGGTCGCCCTCCTTGGCGGCCGCCACCACTTCACGGGTCTGCGCCACGGCACGCTGCATG
GCCTGGTTCTCATGCACCTGCGCGGTGATGTCGGTGGCGTACTTGACCACCTTGAACGGC
TTCCCGTTGAGGTCCAGGATCGGGTTGTAGGACGCCTGGATCCAGACCTCGCGTCCGCCC
TTGCCGAGGCGCCGGTACTGGCCGGCATCATATTCGCCACGGCCGAGCTTTTCCCAGAAC
TGCCGATACTCGGCACTGCTGCGATACTCAGGTTCGACGAACAGCGAGTGGTGCTGGCCA
CGCACATCATCCAGGCTGTAACCGGTGGCAGCCAGGAAGTTGTCGTTGGCCGACAGGATG
CGGCCATCCATGCTGAACTCGATCACCGCCTGCGACTTGTCGATCGCCGCCAGCTGGCCG
GCCGAGTCGGCCGCCTGCAGCTTCTGCGCAGTGATGTCAGTGGCGAACTTGACCACCTTG
TACGGACGCCCCTGCCGGTCCAGCACCGGGTTGTACGAGGCCTGGATCCAGATCTCGCGC
TGGTTCTTGCCAAAACGCCGGTACTGGCCCGCGTCATATTCGCCACGACCCAGCCGCGCC
CAGAAGTCACGGTATCCGGCGCTGCGCGCCTGCTCGGGGTCGACGAACAGGGAATGATGC
TTGCCCTGGATCTCTTCCAGCCGGTAACCCATCGCCTGCAGGAAGTTCTCGTTGGCCTGC
AGGATGGTGCCATCGAGGGCGAACTCGATGACCGCCTGGACCCGGTGCAGCGCCGCGACC
TGCGCCTCCAGCTCGGCACGGCCATCGGCCGCCGCCTCGACGCCGCTGCGGTGCTGCGGT
GCCAGCGCGCCCAGCAGGGCGCGCCACGGCGACCAACGGGTATGCAGCTCGGCCGGCGCC
TGCGCGCCCGCCGTAAAGCCTGGAATGAGCATTGTCTGATCCTCGGTGTCCGGTAAGCGG
TTGCGACCCGACGGGCGGGATGCCCGGCGGCAACTTCAGTTGCTTGGGACTACAGGTACC
GGCAGGCACCCCTCGAGCGGCTGGCAAGAACGTCTGGTGCGGGTGCGATCGGCATAGGGA
GCGGCGGAACACACAGCGCGGGCCGCCCGTCGGGGCAGCCTGGGGTCCTGCAGCGGGCGA
CTTGAGCGGGATCCAGAGGGAATATCGGCGATGCGATCGGTGGCTTTAGCCGGATTCCGC
GACGTCCGTCGCATCTTCAGATGCTGCTGCAGGGATGCGGTAGACAATCGCGATGCACTT
CACATTCTGCTCACGCGCGACAGGGGCACCGCCGAGCGGTTTCGCCAGGTGCCGGCTGGG
CAGGTTCTGCTCGGCACCGGGTGTCGTCAGGGCATATGTCGCGCGTTGTCGCCGTCACTG
GGCATAGCCTTGCCCGGCACGCGGATGCAGTTCAAGCGGAAAAGGTTTGCATGACCAACG
GGAGATCCGATGGCAGATGAAACTGGCCAGCATGCAGCGAACCGCAGGACGCTCACTGAC
ACGGAGATCGCATGTTCCCACGCCTGGCCAGTTTCCTCATCCTGGGCCTGTGCAGCAGCG
GCGCCTTCGCTGCCGACGCCACCTACCGCCCCAGCTTCCATCCCGACCAGCTGAAGGGCC
CGCCTGCCGGGCGCCCGAACGAAGTGCTGGTACTGGGCACCCCCCACTTGTCCGGCCTGC
CCAAGTCCTTCCAGCCCGCCTTGCTTGAACCGTTGCTGCAGCGACTGGTCGCCTGGAAGC
CCGAGCTGATCGCCACCGAAGACCTGTCAGGCCTGCAGTGCGATTTCATGCGTCGCTACC
CGGCACGCTATGCGGAGAGCGTGGCCACCTACTGCTTCGACACCACCGCTGCGCAGGCTG
CGACCGGACTGGACGTGCCTACGGCGAACACCCAGGCCGAGCACCTGCTTGCGACCTGGC
CGGACGAGCCGACGCCCGCCCAGCGTCGTCGGCTCGCAGCATTGTTCCTGGCAGCGGGTG
AACGCGGCTCGGCGCAGGTGCAGTGGCTGCGCCTGCCTGCGTCCGAGCGCAAAGGCGGTG
ATGGACTGACACCTGCCCTGGTCGAGATCCTCGAAAAAGGCCTGGTTCGCCGCAATGAAA
CCCACCTGATCGCCGCCGAGGTCGCCGCCCGCCTCGGGCAGGAACGCCTGTGGGCCGTGG
ACGACCACACGGCCGATTCGCCCACGCCCGCCGAGGATGAAGCGGCGGCCAGCGCGGCCA
TCACCGGTGCCTGGAACAATACGCACTCGCGCGCGCGGCGGGAGGCCGATGAACGCCTCG
TGGCCGATCTGGACAAGCCCGGCGGCGTCATGGCGCTGTATCGGGACTACAACAGCCCGG
CGGCGGCGATGGCCGCCTACCAGAGCGACTTCGGCGCGACGCTCGTCGAGCCGTCCTCCA
AGGCGTTCGGCCGGATGTACGTCGGTTACTGGGAAACCCGCAACCTGCGCATGGTCGCCA
ACATCCGCGACGTGCTGAGCCAGCATCCTGGCAGACGCATGCTGGCCATCGTGGGTGCCT
CGCACAAGGGCTACTACGAGGCCTACCTCAATCAGATGCATGACGTGCGGCTGGTCAGTG
CGGACACGGTATTGCGTTGACGGGAACAGGTGCCGGCCATGCGCCGGCGCTATCCTGCAA
GGCCCGATTCGCAGGTGCCGACATGCTGAAAGTGATCGCCGAGGATTTCATCCATCCCGA
TGCGGTGGACACCGTGCTTCCCCTGTACCGGGAGCTGGTCGCGTGCACGCTGCGCGAGCC
GCTCTGCCTCGGCTATGAACTGTTCGTCGACCAGAAGGATCCGGGCCACTTCATCTTCAT
CGAGCTGTGGCCCGACCGCGCCGCGCTCGACCTGCACTGTGCCAGCGAACACTTCCAGCG
CCTGGTGCCACAGATCAATGCCTTCCAGTGTGCGCCGTGCCGGTTCCTGCTGATGGATGC
CGTGCGGGTGTAGTGCCTGCAGCGGGATGCACATGATCGCTGCGGCCATGCCGCCACAGC
AACAGGCAGGCCGCAACCGTGCAGGACAGGCTCAGGACCAGCAGCGCGACCGCACCTTGC
TGCAACACGGGCAACAACGCCCGTGCGTGCAGGTCGCCGCGCAGCTGTTCGGCGCGTAGA
CAGGCGGCCAGCGCCAGGCACCAGCCGATCAGGGCCGGAATGAACTTGCGTACCGCAACC
GGGTTCCAGGCATTCATGGAGGTTACCTGCGTGAGTGGAGTGCGCGCAGTATTCGCGCGC
GTCCTCTCACAGGCTGAGATCAGTCCTCCGCGGCGTCGGGATCGTCACCCGGAAGCTGGG
ACAACTCGCCCTGCACCTGCACGTTGTTGCGCCCCATCGCCTTGGCCCGGTAGCACTGGG
CATCGGCCGCAGCCACCGCCTGGTCCACGCTCATGCCGCCGGCCAGCGGCGCGATACCGA
TGCTGGCACCGATCCGCAGCCGGTCCTGGTCCCACGGAATGGACAGCGCGGCCAGGGTGT
GCAGCAGCTCGCCCCCGATGCGGGCCGCACGCCGCGGCGTACAACCGGACAGGATGACCG
CGAATTCGTCACCGCCCAACCGCGCCACCACGTCCGAATCGCGCACGCCATGGCGCAGCA
CGCTGGCCACCGCCCACAGCACGGCATCGCCGGCCAGATGGCCCCAGGTGTCGTTGACCG
GCTTGAAGCGGTCCAGATCGATGTACATCAGCGAGGCAGCCTGGCCGGTGCGCTCCACGC
GGGTGATCGCCTGCTGCAGGTGTACCTCGAAACCGCGGCGGTTGCTCAGTTCGGTGAGCG
GATCGATCTCGGCCAGGTGGCGGGCTTCGCGCTGGCGTGCCCGCTGCTGGGTGTCGTCGC
GCAGCACCCACACCGCGCCGCGCACGTGGCCTTCGTCATCGCGCAGCCAGGCGCGGGTCA
GGTCCACCGGCACCGTTGCCGTGCCCAGGCGCAGCAGCAGGTCGGCGTGCAGGTCCACCG
CGTTGCTCTCCGGGTCCAGCAGCACCGTCACATCCAGTACCGAGCCGGGCGCGTACTCGG
TGGTCAGCGCCAGCACGTCCTGCACCTTGTGCCCGGCCAGCGACAAGGCGCCATCACCGG
CCAGGATGCGCACCGCAGCCGCGTTGGCGTAGTCGATGCGGCCATCAAGGCTGACGCTGA
GCACCAGGTCGGCCACCGCATCCAGCGTGATTCGGCTGCGTTGTTCACTCTCGAACAGGC
GCTGCTCGCTGCTGCGTTGGGCGGTGATGTCCTGGATCTGCGACACGAAATGCAGCGGTT
CGCCATGCTCGTTGCGCACCAGCGACACCGACAGCCGCGCCCAGATGATGCGGCCGTCGC
GGTCGAGGTAGCGCTTTTCCAGGTGATAGTGGCTGCGTCGCCCGGCCAACAGGTCCTGTA
CCAGAGCCAGGTCGGTCTGCAGGTCATCGGGATGGGTCAGGCGCTGGAAATCGACCTGCA
GCAGCTCTTCTCGGGGGTAGCCCAGTATCCGGCACAGCGCGTCGTTGACATCCAGCCAGC
GTCCTTCCAGCGACACCAGTGCCATGCCCAGTGCGGCGGAGGTGAACGCGCCAGCGAACT
TCTCTGCCGAAAGTCGTGCTTCGGCGCGTGCCTGCAGGATCTCGGTAATGTCGATGGCCA
TGCCGACGTAGCCGATGCGCGTTCCATCGGCACTCTCCATGCGGCTGATCGACAGGCGTA
CCTGGCGTGACTGGCCATCCTTGCGCAGCAGCGTCCACTGCCGCGAGTAGGTCTGCCCGT
CGGCACGCGCGCTCAGCGCCTCGAACACGCCGGGAAGATTGCCATCAGCATCAGCCAGCG
GCTGCAACCACGCTTTCAGTTCGGCTGGATCGTGGAAGGCGTCGAGCCGGCGCTGGCCGA
CCACCTCCGCCGCGCTGTAGCCCAGCAGGCGCTCCGCCCCCGTGTTGAACAGGGTGATGG
TCCCATCGGTATCGGTGGCGATCACCGCCACCTCATCGGACGCATCGACCACGGCCTGCA
GGCGCTGCCGGGTCTCGGCCGCGTCCTGCCTTGCCTGCTGCAGTTCGGTGACATCGGCAT
GGGCACCGGCCATCCACAGCGGCTTGCCCTGCCCGTCCCATTCAAAGACCCGGCCACGGT
CCTGGATCCAGATCCACTGGCCGTTCCTGTGGCGCATGCGCAGCAGGCAGGCGTAGTTGT
CGCTGCGCCCTTCGAAATGGTCGTCCAGCGCTGCATCGGACAGCGCAATGTCATCGGGAT
GGACCAGCTTCAGGAACGTCTTCTGGCAGATCGGTTCCAGCTCATCCAGGCGATAACCGA
CAATCTCGGCCCAGCGCGCATTGACCCGCATCTCGCCGGTCTGCACGTTCCATTCCCAGG
TACCCGCAGCGGTACCGTCGATGATCATCGCCAGCCGGCGACGCTCTTCAGCCAACGCCT
GCAGGCGGCGCTCCAGCAGTCCATTGCCGTGGGTGCCCTGGCCCGGCATCACTCCGGTCC
CCTGCCGGCACGGGCAGGCGCCGACCGCAGCGAAGCACTGCGGCCTGCAACGAAGACGGC
GGGTCGTGCTGGCGTCATGGTCCTCCCCAGCGACAGCGGGGAGGCCAAACGCCCCCCTCA
GGCGCAAGTGTGCGCAATCACGGGGAAAACCGACAAGTCCCCCACCCCGGATCAACCGTG
ACGGGGGGCACGATCCTCAGCTGCGCTTGGCCCGGGCAAAGGCCTCGGCCAGGGCATTGT
TGGCCGGCGGCGCAGACTGGGCCGGACGGCCGCCAGCGCCCTGGCCGCGGTTCGGTCCAC
GGTTCTGGCCGCCAGCGTCACGGCGCGGCCCTTGGCCCTGGCCCCGCTCATCGCGCTGGC
CCGGGCGGCTGGTGGCCTGGCCCGGGGTATCGTCCAGGCGCCGGGTCAGGGCGATGCGCT
TGCGCGCCACGTCCACCTCCAGCACCTTCACCTTGACGATGTCACCGGCCTTGACCACGT
CGCGCGGGTCCTTCACGAAGGTATCGGCGAGCGCCGAGATGTGGATCAGGCCGTCCTGGT
GCACGCCGATATCGACAAAGGCCCCGAAGGCGGCCACGTTGCTGACCACGCCCTCCAGCA
CCATGCCCTCGCGCAGGTCCTTGATGTCCTCGACGCCCTCGGCGAAGCGCGCCGCCTTGA
ACTCCGGGCGCGGGTCGCGGCCCGGCTTTTCCAGTTCCTTCAGGATGTCGCGCACGGTCG
GGACGCCAAAGGTGTCGTCGGTGAACTGTTCTGCCTTCAGGCCACGCAGGAAGCTGCCGT
CACCGATCAGCGCCTTGATCGGGCGCGCGGTGCTGGCCACGATGCGCTCAACCACCGGAT
AGGCTTCGGGGTGTACCGCCGAGGCGTCCAGCGGCTGGTCGCCATCGGCGATGCGCAGGA
AGCCGGCGCACTGCTCGAAGGTCTTCTCGCCCAGGCGCGCGACCTTCAGCAGGTCCTTGC
GGCGCTTGAACGGGCCGTTGTCGTCGCGATGGCGCACGATGTTCTCGGCCACCGTGGCCG
ACAGGCCGGACACCCGGGACAGCAGCGCGGCCGAGGCGGTGTTGACATACACGCCGACCG
CGTTCACGCAGTCCTCCACGCGCGCGTCCAGCGCCCGCGCCAGGCGGTACTGGTCCACGT
CGTGCTGGTACTGGCCGACACCGATCGCCTTGGGTTCGATCTTGACCAGTTCGGCCAGCG
GGTCCTGCAGGCGACGAGCGATCGATACCGCGCCACGCAGCGACACGTCCAGCCCCGGGA
ACTCCTTGGCCGCGAACTCGGAGGCCGAGTACACCGAGGCGCCCGCCTCGCTGACCACGA
CCTTCTGCAGCTTCGGGTTGGCGGCAGCCTTGATCGCTTCGCCGGCCAGCTTGTCGGTTT
CGCGGCTGGCGGTGCCATTGCCGATCGCGATCAGCTCCACGTTGTGCTTGGCGCACAGCT
GCTTGATCGTCTGCACCGACTGGTCCCACTGGCGACGTGGCTCATGCGGGTAGATGGTGT
CGGTGGCGACCAGCTTGCCGGTGGCATCGACCACGGCGATCTTGCAGCCGGTACGGATGC
CAGGGTCCAGGCCCAGCACAGTCTTCGGGCCGGCCGGTGCGGCCAGCAGCAAGTCCTTCA
GGTTGTCGCCGAACACCGCGATGGCTTCGGCTTCGGCCTTTTCGCGGGCCTGGTTGAACA
GGTCCAGCAGAAGATGGGTGTGCAGCTTGGCGCGCCAGGTCAGGCGGCAGGCATCCAGCA
GCCAGCGGTCGGCGGCACGCCCCCGGTCGGCGATGCCGGCCTTGCGTGCCACCCGACCCT
CGGCGTACTGGTGGCCCGCTTCGGCATCGCTGCCCGGGTCCAGTTCCAGGAACAGGATCT
CTTCGCGGCGCGCGCGGAACAGCGCCAGCAACCGGTGCGAGGGAATCTTCGCCAGAGATT
CGGCATGTTCGAAATAGTCGCGGTACTTGGCGCCTTCGGTTTCCTTGCCCTCGGCCACGC
GGGCACGGATCACGCCGGTCTCGCCCAGCCAGGTGCGCAGCTCGCCAACCAACGCGGCAT
CTTCGCCCCAGCGCTCCATCAGGATCGCGCGGGCGCCTTCCAGCGCGGCCTTGGTGTCGG
CCACACCCTTGTCGGTATCGACGAAGGTGGCCGCGAACGTCTGCGGGTCCTGCGTCGGAT
CGGCCAGCAGGCCATCGGCCAGCGGCTCCAGACCGGCCTCGCGGGCGATCTGGGCGCGGG
TACGTCGCTTGGGCTTGTAAGGCAGGTACAGGTCTTCCAGCCGGCTCTTGGTATCGGCGG
CCAGGATGTCATTGCGCAGCTCGTCGCTGAGCTTGCCCTGCTCGCCGATGCTGGCCAGCA
CCGCCGCACGGCGGTCCTCCAGCTCGCGCAGGTAGGTCAGCCGGGTTTCCAGGTTGCGCA
GCTGGGTGTCGTCCAGGCCACCGGTCACTTCCTTGCGGTAGCGCGCGATGAACGGAACGC
TGGCGCCCTCGTCGAGCAGGCCGACGGCGGCGCGTACCTGGGCGGACTGGGCACCGATCT
CGTCGGCGATGGTCTGGGCGATCTGCTGGGCGAGCGCGCTCTGGGCGTTCTTGGCGTCGT
GCATTGCTTCAGGTCTGAGCCGCGTTACGGGAAGACCCCATTCTGGCAACCGACGACGGA
GCCGGACAAGGCATTGACAGGGGACGGGGTTCAGCGCCGTAGCCGGAGTGGACGCCGGCA
TCCTGGCAAAGAGCGGGCCCGGACTGGCCCGGGGCTGGGATGCCGGCGCGGGCGCGCGAT
GGTGGGCGCGCCCTGCCGCGTGTTGCGAAGGTCAGCGGTAGTGGCGGGCAGCGCGCTGCA
TGACGATCTCGTCACGCATGCCTTCCAGGGCCATCAGGCGGACCTTGCCGACACCCTGCA
GTTCCATGAACCGCTCCGTGTAGAACTCCGGCCCCAGCGCGGTGTCGGCGCGGGATTTGC
TGAAGCCGTAGGGCACCACGCCCTTCTCGCCATCCTTGCTACCACCGACATAAAGAACGA
TTGCCATGTGATGTATTCCTCCAAATTGCTACTGCGTACTGCACTCGATGAGCGATGCTG
CGAGCTCATCGGGGGAGAGCTTACCGCGTCGAACCTGACTGGAACGTCACGAAGGCTAAT
GACGATCGGTTGCATGCAGATGACTGCGGGATCGCAGCAGAATGCTTACGGATCCTTAAC
TTCCGGCTAACGAATCCGTTGGGGATTCCCGCCAACGGCGCAGCCCCTCGTGGGTGGTCG
TGTAACGCGTTTGATGTGATTGGGCCGGGCGAGGTGGGTGCGCGGGACACGCCGTGAACC
CGTCCCTGGGGGCTCGATGGCGCCATCCATGGCGCCAACGGTCCCGCGCACCCACCCCGC
CCGACCCCCGACAGTTTTCGGGCACGTCCAGCCACGGAAAAGAAAAAAGAAGACCAAAAG
CAAAAGCGGAATGGCCGGCTCGCTTCTTGTAGAGCCGAGCCCACGCTCGGCTGCTTTCCG
GCCAGTCCGCGAAGCCGAGCGCAGGCTCGGCTCTACACGAGCAAGCGCAGCGCGCGACCC
GCTTCTGCTGTTCTTTATCTCTTCCGTGGCTGGACGCGCACGGAATCTGTCAGCGGCCGG
GTGGGTGGGGGTGGCGGGGTATCCGCGGCATGGGTCGGGCGCATGCGCCCGACGAGTTGG
GCAGGACGCCCAACCCCGGTCTTGCCGTGTGCGCAGGACAGCGCACACGTGCAAGCCGCG
GCCAAGCCCCCCATGGATGGGTTCACGGCGTCCCCGCTGGCCCCACCCACCCGGCCAGCC
CCCAGGAAGCAGGCATTCCGCGACCAAGCCACGAGGGGCTGCGTCGTTGGCTGGAAACTA
CGGCCACCAGCCGTGCCCGAACCGGGCGAAATGATCGGCCGCCCGCTCGAACGGATTGCG
CGCACTCACCCCGCCACACAGCAGGTACACCGGCAGGTACAGCGGCCCCAGCACCATGTA
CTGGTAGACATGCGCACGCTCATGGTCGTCGAGCCGGATCAGCGGCTCCACGCCCCACCC
CGCCTGATGCGCGTAGGTCCGGCAGGAAATGCCAAGATCGTGGCCCGTGTGCAGGATCAC
ATTGCCCAAGGTGATCGCCCCACCCGGCCCCCACGGCCAACGGTCGAACACCAGCGCGCA
GTCACGCCGGCTCCAGCGCAATGTCGCGCCGCCGAGCATGCCGGCCAGCCCACCCATCAG
GCCGATCAGGGTGTTGGGCAGGGTCCACACCGCGCCCAGCACCTGCAGCGCGCGCAGCCA
GATCGGCCAAGGCCGGGAGGCGGTGTTCAATCGGCCTCGTTCGGCATCAGCAGCCACAGG
ATCAGGTAGACCAGGATGCCGGGGAAAGCCGCCGAGGCCAGCGACAGCAGCACGTAGACC
ACCCGCAGAAGGGTGGCATTCCAGCCGAAGCGATGGGCAATGCCACCCATCACGCCGGCG
ATCATGCGGTCGTTCAATGAACGCGACAGTGTCTTGGGCGTGGTGTTCATGGCGGCGGCT
CCGGGCAACGGACAGGGCAGTCGAGCGTGGCTCGACTCTACACCCTGCCCATGTCTACGG
CGTGCGGTGACGCAGCGCCTGCAGGCGCGCACCGAACCAGGTGGCTGCGGTCTGTTCAGA
CTGCCCCGGGCACTGGATGCGATAGGGTTTGCCGCTCATGCTGCTCTGGCTGGCGGCGCG
CTCGATGAACTGCTCGGCGCTGTCCACCATGTCCTTCTTCAGCAGATAGTCGTACTTGCG
CTGCAGATGCGCGCGCGCATCGCCGCCGTCGTACCAGCTGCCATTGCGCTGGAACCGGCA
CTGGGAGCCGTCCAGGCTGGCGATCAACTGGGCGATCTCCCGCCGTGCATCCGCACTGGG
TGCGGCCTGGGCAAGGGGCGCTGCCAGCAGTACCGCAAGAATCAACAAAACCCGGTACGT
CATCATCCCTCCAAGTCAGTCGAGCAGGGCTCGACTCTACAGGTCGCGCGTCTTCAGCCA
ACCATCGATCGTGGCCGGCACTTCGCGCTGCGCGCGCCCGGACACGTAGATGCCGATATG
GCCACCGCGGAAGCTGGACTCGGTGTAGTCGTCCGTGCCCAGGCGCCCGCGCATCGCGCG
CGAGGCGTCCGGCGGCACCAGATGATCCTGCTCGGCGTAGATGTTCAGCACCGGCAGCGT
CACCTGCGACAGGTCCACTGCTTCCTCGCCGATCCTTACCGTGCCCTTCATCAGGCCATT
GGCCTGGTAGAACTGCTTGATGAAATCGCGGAACGCCTCGCCCGCCAGGTCCGGCGAATC
GAAGATCCACTTCTCCATGCGCAGGAAGTCCTCCAGCGCCGCCTTGTCATCGAGGATGTC
GAGCAGGCCGACGTACTTCTGCACGTTCAGGCGGAACGGCTTGAGCATCAGGTAGCTGGC
GTTCATCAGGTCGGCCGGGATGTTGCCCAGCGTATCGACCAGCAGGTCCACGTCCACCTG
CCGCGCCCAGTGCGAGAGCATGTTGTCGGCGGTCTGGAAATCGACCGGGGTGACCATGGT
GATCAGCTTGCCCAGCTTCTGTTGGCGCAACGCTGCGTAGCAGAGTGCGAACACGCCGCC
CTGGCAGATGCCGAGCAGGTCGACCGGGCCACCACTGCGCACGCGCAGCGCATCGACCGC
TCCGTCGATGTAGCGCAGCAGGTAGTCCTCCAGGGTCTGGAAGCGTTCGGACCGGTCCGG
GTAGCCCCAGTCCAGCACGTACACGTCCTGGCCCAGCGCCAGCAGCTTCTGCACCAGCGA
ACGGTCGGCCTGCAGGTCGACCATGTACGGCCGGTTGACCAGCGCGTAGACGATCAGCAG
CGGCGTGCGCCGGGTCGGCGCCTGCTCACCGACGAAGCGATACAGCACCACCTTGCCGTC
GCGCCAGACTTCCTCGCGCGCGGTCACGCCATAGTGCACGTCTTCCACCTGCGGCAGCAG
CTTCAGCCCTTCCATCAGCTTGCGCTGCATGGCCAGGCTCTCCTGCATCAGGTCATCGGC
GTTGAAGCCCAATGGTCCCTTCATCGGTCACGCGCCCGAGCGGAAGCGCGAGGTGCGGCC
TTCTTCGCAGATGTCTTCTTTGCAGATGTCTTCTTCGCAGGCGCCTTCTTTGCCGGCGCG
GCCTTCTTCGCGGCCTTGCGCGCAGTTGGCTTCACCTTCGCCGGCGCCGGCTGCGCCACC
GGATCGACCTCAGCGGTTCCGGCCAGCACAGCCACCTGCGCCTGCAGGCGGCGCAGGCTG
CGCTCCAGCTCGGCGATGCGGCGGTGTGCGGCATCCATCTCGCTCCGGGTCGGCAGGCCG
ATCCGTTCACTCATCTGTTCCACCTCCCGCTGCAGGCCGGCGCGCAGGCGCATCTGCGCG
TTGCCCAGCGAGGCGTACACCTGCTGGAACGGTTCGGACATGGCGACCTTGGCGTAGGCC
TCCTCGGCAACTTCGATCCACAGGTCGAACATCGCGCGGGCGCTGGTCAGCTGGCTGCCG
GGCTGTTCGTGCTCGGCCAGGCGCTGCTCGAACAGCGCAAAGGCTTCGTCCAGTGCCTGC
TTGATCTGATCGACATAGGCGCGCGAATGCTGCTGGTATTCCTCCTGCGCACGCAGCAGG
GCCTGCCAGCGCGCCTGGTGCTCGCGGCCGGGGCCGAATGCCGGGCTCTGCAGCCACGGG
CCCGCCTGCAGCTGGAACTGCTGCAGCCAGGCGGCGAATTCGGGTATCGCGGCGCCGGCG
TGCGTGCTGCCACGGGCGCCCTGCAGCATCCACTGGAGCATGCCGTCGCCCTGCCCCTGC
ACCGCCTCGCGCCAGGCCTGGGCAACATCGGCACTGCTGGCGTCGCGGCCCGCAAACCGT
GCGGCGACCTCCTGCATGGTGCCGTACCAGCTGCCCGCCTGTTCGCGGAACCGGCGCACG
GCATCTTCCGGCGCGCCCTGCGCCTGCTCGGGCAACAGCTGGCCCCACCAGTCGAACAAC
CGCTGCCAACTGCCGGGATCGTCACCGGCGGGTGCGCCGGGCGTGCTCGCATGGCGCAGG
GCATCGCCCCAGGCGCCGAAATACTGCCGGGCCAGGGTTTCGAAATCGCTGCTGCCGGTG
TCGTGGGCCGAGCTGGTCATCGCAGGCCTCCGCAGGGCTGGCTCATGGCTTGGGAATACG
CAGGGTCTTGCTGATCATCAGCGACCCGGACAGGGCGAACAACAGCACCATCGGGTGCAG
CTGCCACGGGCCGATCTGCCACTGGCCGAACCAGATATTCTGGCCGATGGCATCGGTGCC
GGCGGCAATCGCCAGTACGATCACCAGCACCAGGCTGGTCGGGATCGGGGTGCCCTCGAA
ATACGTGACCTTGCCCTCGTCGCCGGCGAGCGCCTCGGCAGTGACGTTGTAGCGTGCCAG
GCGGCTGACGCCGCAGCAGACGAAGTAGCTCAGCACCAGCCAGTCCCATCCGCCCTGCAT
GCCGCAGGCATAGGCCAGCGCCGCCGGCGCCACGCCGAAGGAGATCACGTCGGACAGCGA
GTCCAGCTCGCGGCCCAGGGTGGAGCTGGACTTGCGCCAGCGCGCGATGCGCCCGTCGAG
GGCGTCGAAGATGAAGGCCAGCGGGATCAGCGCCATGCCGAACAGCAGATAGCCGCGCTC
GCCGTCCTGCAGGAAGCGCATCGCGGCAAAGACCGCACCGGTGCCGCAGAAAGCATTGGC
CAGGGTGAACCAGTCGGCCAGCTGGAATTCGCGCAGCATCGAGAAGTGACGTTTCATGGG
GTCTCACGGAGCATCAAGGCCCACAGGTTACCGCGAGCGCCGCCGCTGGCGACAGCGCTG
GCTCAGCCGATCCTTCACCGCCCCCTCACCCGTCGTCACCGGCGGTGAATTTTTCGCCAC
CCATCTTGACAGCCTAGGGGGGTGGCGCCTGTCGGGGCTTATCCACAAAGTTGCCCACGC
GTAATCCACACCCCCTGTGGACAACCAGATCTCACCGACTGCGACGGTGGACATTTCCTC
ATCACTCTTCCGCGGGGTTTCCCTACTTCCCAAGCCGCAGAGTCGGCGCTATGGTCACCG
GCGGGCCCGCCGCCGCGTCCGATTCCTGGTGACGGGCGGCGATGATGCCGGATGCTTCCA
CCTGCCGCTGGCGCAGCGGCCCTGAAGTGGTAGAGCCGGCCGCTGGCCGGCTGCCCCGAC
CGTTCCGCGTTGCCGGCCAGCGGCCGGCACTACCCAGCCTGCACCCGCCGCCAGCGCTCG
AAACAGAACACCTGCATCACCAGCATCGCCAGCAACCCCAGCGGCCACGCCCACCACACG
CCGGCCAGCCCGTGCTGCGCCTGCATCCACATCGCCAGCGGCAGCTCCAGCAGCAATACC
GCCGCCATGCCCAGCAGCGCTGGCCGCCATACCGTGCCACTGCCGCGCATCACTCCTACC
AGCACGGTGCTGCCGCCCATCGCCAGCACGCCCCATGCCACCGTGCGCAACTGCAGCGTC
GCCAGTTCACGCGCTTCGGCAGCCACCAGGATCAGGCCGGTCAGCCAGGGCGCAAGCGCC
ATCACCAGCAGCACCACTGCACTCAGCATCGCCAGTCCAAGCAGCACGCCGGTGCGGGCG
ATGGCCGGCAGCCGTGCCTTACGCCCTGCACCCATCGCATGCGCCGCGAGGATGGTGGCG
GTAATGCCCAGCGACATCGCCGGCAGCTGCACCCAGCTCATCAACTGGTTGACCGCACCG
TAGGCGGCCGTGGCCGTGTAGCCGTAGCGGTTGATCCAGCCCAGCAATACGATCTCGGCA
ATGGCCAGGCTGAGCATCTGCAGCGAAGACGGTACGCCGATGCGCAGCATCGCGCGGATG
AGCGCGCCATCGAAACGGATGGCACGCAACTGCTCGCGCCGTGGCGCCAGGGGATGTCCT
ACCCGATGCCAGCGCCACAGCAACCAGCCCAGGGCCAACAATGAGGCAAACGCCGCCGAT
ACAGCCGCACTGGCCGACCCCAGCCGCGGCAGGCCGGTCCAGCCCAGGATCAGCAGCGGC
GTGCACAGCAGGCCGACCACCGTGGCCAGCAGCAGCGCCTGCAGCGGCGTCTTTGCATCG
CCCACTGCGCGGCTCACGGCAGTGGCCAGCCACAGCAGGAAGAACACCGGAGCCGCCAGC
AACAGCACGCGCGCGTACACGATGGACTCGCCGAGGATCGCTGCCGGCGTGCCCAGTGCC
GCCAGCAGCTGTGGCGCGAAACCGCCGCCCAGGGCCATCACCGGCACCGACAACAGCAGG
ATCAGCGCCACCGCGCTGCCGGCCACCGCGCGCACCTGTTGCGGGCGGCCCGCGCCCCAG
GCCTGGCCGATCAGCACCATCGCGCCCGTGGCCAGGCCCATCACCAGGGCCAGCAGCAGG
AAAAAGACCGGGAAGAACGCCGCGGCCGCAGCCACCGCCTGTGTGCCAAGCAGGTGGCCG
AGATAGATGTTGTCCAGCGTGCCTGCGGCCAGCTGCAACGCATTGGTCAGCAGCATCGGC
AGCAGCAGCGTCAGGTAGGTGCGCCACAGCGGGGGTGCTGCCGGAGGTGTCGGATGTACA
GGGGGGCTCATGGGATTCTCTGGGCAAGGCGCCGCCCTGCCCGGCGTTTCCGCCAGCAAA
GCAAGCACAGGGGAAGCGGGCCGCGGCCCGCGATCAGATGACGCCGTCGCTCAGCAACGG
CGCGATGGCTCAGCCGTCAGCGTCTTCGAACGCCAGCCGCAGGGCGTGGTCGCGCACATC
CCTGGGCCAGGAATGCAGCGCCGCTTCCAGGCCCGCGCGGTCATGCGCGAACAGCACCCG
AATGGCCTCCTCGAAGCCCGGCAGGTCACCGGCGATGGCCTGCAGGAAGTGATAGGTACG
CTCGCTGTGGCGGCGCTGCCGATCCTCGTCGGCACCGGCACGGCTGGCCGCTTCCACCAG
CCTGCGCAGCACCACCGAGGCCCCACCCGGCTGTTCGGCCAACCACGCCCAATGCCGCGG
CAGCAGCGTCACTTCGCGGGCGACCACGCCCAGCCTGGGGCGGCCACGGCCACGCGGGGT
TGCGGGCGCCTCTCCGGCAGTGACGTCGGCACCCGCCTCCACGGCGGAGGGAAACGCTTC
GGTCACCCGCGCCAGCAGCTCTGTGTCGCTGCCGCGCGTGTCGAAATCGCGGGTTCGCCC
GCTGGCGTTGTCGAACACCAGCAGCGGACCGGCTGCGTTGTCGGCACGCAGCTGTTTCAA
CGCCAGCGCTGCCACTTCCGGGGTACCGGAAGCGACCAGGCGATGGCCGTCGAAACAGCT
GAAGGGAGGAAGTCGGGACACAGGCATGGCAATGGCATCAGAGGCGATGCGCGAATATTG
CCCGGGTAATTTCACCGAGTCAATATTATCCGGGTATTAATTTGCCAGAAGAGCGTGCCA
ACCAAGGTTGGCACCCACCCGATTCGTCACCTCACAGCCGGCTGTAGGACCAGCTGACCA
TGCGGCCGTCCTTGTACGGCATCACGCCGTGGAACGGGCGCGGGTCGGCGTCGAACACCA
GCGGCAGGAAGTTGCGGTCGCCCTCCCACATCGGCAGCGTGTCCAGCTTGTCCAGGTCCA
CCCACTCCAGCGTGCCTTCATGGTTGCCGCCGTGCGGGGTGCCTTCGAAGGTATCGATGA
CGAACACGAAGCCCAGCCAGTCTTCACCGTGCTTGCCGAAGCCCGGCCAGCTGAGGGTGC
CGCGCAGGCGCATGCCGGTGCAGTCGATGCCGGCTTCCTCGGCGATCTCGCGACGCATGC
TGGCTGCCACGTCCTCGTCCGCTTCGATCTTGCCGCCCAGCCCGTTGTACTTGCCCAGGT
GGTGGTCACCCGGACGGGTGTTGCGGTGGATCATCAGCACCTGGCGACGATCAGGCGACA
GCACGTAGCCCAGGGTGGCGACGATCGGGGTGTACGGCATGGGCGGCATCCAGCGGCAGG
TCAGCCGTGGATTATGGCCGATCAGCGCACCAGCGACAGGCGGCGCTCGGCGGGTGTGCC
TGCGCCATCGGGATCGCGGCGCAGGGTGGCCACGCCGTGACCGCGCTCAGCCAGGTATTC
CAGCCACTTGCCGAGGAAGGTGTTCATCCGCATGCGGTGGCTGATCAGCTCGGCCGGCGG
CGGGTACAGGCCCATCGTGTCCTGCCAGCGGCGGCCGACGTAGCAATGGGTGGTCTCGGC
CTGGCGTGCGTCACGGTAAAGGCGCACATACGCCGAGGGATCCGGCTCACCGGTGACCGG
GTCGGCCAGGTCGTAGGTCAGGCGCAGCTCCACCGTGTAGCGGTGGCACTCGATCACGTC
CAGGCGTACGTCCAGGCCGTCGCCGATCGAGGAAATGTAGCTGCCCGCCACCAATCCGGC
CGGTTCGAACAGGCGCACCAGATGGCGGTAGTTCTCCGCGTACAGGCCCATGAGCCAGCT
CAACCGGCTCAGGCGGGGAATACGTTCGGTGCGGGGCGAGGCTTGGGCCATGGGTCGATC
CTACACGTTGGTGCTTCAACGTGGGGGCGCCTCAAGCCACAGCCAACCCGACAACGACGA
TCCCCGTGTAGAGCCGAGCCCATGCTCGGCTGCTGTTCGGGAAGAACCCGGCGGCCCAGC
CGAGCGTGGGCTCGGCTCTACAGGGCGAAGTGCGGCGCGCCGGAAAGGCTCAATACAGCT
CGCGCTGCAGCCCCAGCGTGGCCAGCACCTTGCTGGAAATCTCCTCGATCGAGGTATGCG
TGGTGCTCAGGGTCGGGATCCGCTCCATGCGGAACATGGTCTCGGCCGCAGCCACCTCGC
GCTTGCAGGTCTCCAGGTTGGCGTAGCGCGAGTTCGGACGGCGCTCCTGGCGGATCTGCT
GCAGCCGGTCCGGATCGATGGTCAGGCCGAACAGCTTGCGCCGGTAATTGCGCAGTCGCG
GCGGCAGGCGATCGCTTTCCAGGTCTTCGTCGGTCAGCGGGTAGTTGGCCGCGCGTACCC
CGTAATGCAGGGCCAGGTAGATGCAGGTCGGCGTCTTGCCCGCGCGCGACACCGCCACCA
GGATCACGTCGGCATCGTCGTAGTTCACCGCGATGCCGTCGTCATGCGTCAGGGCGAAGT
TCATCGCGTTGATGCGACGGTGGTAGGTATCGAAATCGACCATGCCGTGGGCCTGGCCGA
CCCGGGCCAGGCGCGGGCTGGCCAGTTCACGCTCCAGCGGCTCGATGAACGGCGCGAACA
CATCCAGCATCAGCGCCCCGCTGTCGGCCAGGATCAGGCTCAGGCTCTGGTCCACGCAGG
AGTTCACCACGATCGGCCGGACCTGGTAGCGCTCCCCTGCCGCCTGGATCCGGGCACAGG
CTTCACGCGCTTTTTCGGGGTCGTCGACAAACGACATGCGGTCGGTAATGAAGCTGAACC
CGGAGAACTGGGTCAGCAGGCTATGCCCAATGGTTTCAGCGGTGATACCGGTTCCATCGG
AAACGTAGAACACCGGACGGATGGTCGACATGCGCGCTTTTACCCCCTACGAAGCTTAAA
AAGGCCGCCAGCACAAGCTTGTGCCGACGGTGCTCTGCCCGGCATCATATCGGCTTCTTC
CTACGGACGCGGCCACTCAGCCCGCCTCGGGCGATGGCCAAACGGAGCATCGCGCTTGAA
CGAGAACATCCTGTGGTTGCACGAACTGCGTCTGGCCGATCTGGCCCGCGTAGGCGGCAA
GAATTCGTCGCTGGGCGAGATGATCGGCAACCTGGCCGGTCTGGGCGTTTCGGTGCCGGG
CGGTTATGCCACCACCGCTGAAGCCTTCAAGGACTTCATTGCGCACAACGATCTGTCCAA
GCGCATCTTCGACAGGCTGGCCACGCTGGACGTCGAGGACGTCAACGCGCTGACCGCCGC
CGGCAAGGAAATCCGCAGCTGGGTGATCGATGCGCCGCTGCAGCCGCAGCTGGACCAGGA
CATCCGCACCGCCTACGCCAAGCTGAGCGCCGACAACGGCGGCGGCGACGTGGCCGTGGC
CGTGCGTTCCTCGGCCACCGCCGAGGATCTGCCGGATGCGTCCTTCGCCGGCCAGCAGGA
AACCTTCCTCAACGTCACCGGTGCCGACGACGTCGTGCACAAGGTCAAGGAAGTGTTCGC
CTCGCTGTACAACGACCGCGCCATCGCCTACCGCGTGCACCACGGCTTCAAGCATGAGGA
CGTGTTCCTGTCCGCCGGCGTGCAGCTGATGGTGCGTTCGGGCGTCGGTTCGTCCGGCGT
GCTGTTCACCCTGGACACCGAGTCCGGCTTCCGCGACGTGGTGTTCGTCACCTCTTCGTT
CGGCCTGGGCGAAATGGTCGTGCAGGGCGCGGTCAATCCCGACGAGTACTACGTCTACAA
GCCCACCCTGCAGGCCGGCAAGCCGGCGATCCTGCGCCGCTCGCTCGGCAGCAAGGCGAT
CCGCATGGTGTATTCCGATGTTCCGGGTGAGCGCGTCAGGATCGAGGACACCCCGGCCGA
GCTGCGCAACACCTTCTCGATCAGCGACGAGGACGTGCAGGAACTGTCCAAGCAGGCGCT
GGTCATCGAAAAGCACTACGGCCGCCCGATGGACATCGAGTGGGCCAAGGACGGTGTCAG
CGGCAAGCTGTTCATCGTGCAGGCGCGCCCGGAAACGGTGAAGTCGCGCAGCCACGCCAC
CCAGATCGAGCGCTTCGCGCTGACCGAGAAGGGCGGCAACGTGCTGGCCGAAGGCCGCGC
CGTCGGCGCCAAGATCGGCTCGGGCGTGGCCCGCGTGGTGAAGACGCTGGACGACATGAA
CCGCGTGCAGCCGGGCGACGTACTGATCGCCGACATGACCGATCCCGATTGGGAACCGGT
GATGAAGCGCGCTTCGGCCATCGTCACCAACCGTGGCGGCCGTACCTGCCACGCCGCGAT
CATCGCGCGCGAGCTGGGCGTGCCGGCCGTGGTCGGTTCGGGCAACGCCACCAAGGTGAT
CGAAGATGGCCAGCTGGTCACCGTCAGCTGCGCTGAAGGTGATACCGGCTTCATCTACGA
AGGAAAGCTCGGCTTCGAGCGCACCACCACCGATCTGGGCAACATGCCGCCGGCACCGCT
GAAGATCATGATGAACGTGGCCAACCCGGAACGTGCCTTCGACTTCGGCCAGCTGCCGAA
CGCCGGCATCGGCCTGGCCCGCCTGGAAATGATCATCGCCAGCCACATCGGCATCCACCC
GAACGCGCTGCTGGAATACGACCGCCAGGATGCGGCGACCAAGAAGAAGATCGACCAGAA
GATCGCCGGCTACGGTGATCCTGTCAGCTTCTACGTGGACCGCCTGGCCGAAGGCATCGC
CACGCTCACCGCCTCGGTTGCACCGAACCCGGTGATCGTGCGCCTGTCGGACTTCAAGTC
CAACGAGTACGCCAACCTGATCGGCGGCAGCAACTACGAGCCGCACGAAGAAAACCCGAT
GATCGGCTTCCGCGGCGCCAGCCGTTACGTCGACCCGAGCTTCTCGGCCGCCTTTGCGCT
GGAGTGCAAGGCCGTGCTGCGCGTGCGCAACGAAATGGGCCTGGACAACCTGTGGGTCAT
GATTCCGTTCGTGCGCACCCTGGAGGAAGGCCGCAAGGTCGTCGAGGTGCTGGAACAGAA
CGGCCTGAAGCAGGGCGAGAACGGCCTGAAGATCATCATGATGTGCGAAGTGCCGTCCAA
CGCACTGCTCGCCGACGAGTTCCTGGAGATCTTCGACGGCTTCTCGATCGGCTCCAACGA
CCTGACCCAGCTCAGCCTGGGCCTGGACCGCGACTCGTCGATCGTCGCGCACCTGTTCGA
CGAACGGAACCCGGCAGTGAAGAAGCTGCTGTCGATGGCGATCAAGGCCGCACGCGCCAA
GGGCAAGTACGTCGGCATCTGCGGCCAGGGCCCGTCCGATCACCCGGATCTGGCCGAATG
GCTGATGCAGGAAGGCATCGAGTCGGTGTCGCTGAACCCGGACACCGTGGTCGATACCTG
GCTGCGCCTGGCCAAGCTGAAGGCCAACGGCTGATGCCGTAATGGGCTGACGTCGCTTTC
ATCGACGTCCGCACATACTGCTGCCGCACGCAAGCCCCGCCTCTGCGGGGCTTGCTGTTT
CTGGCGTCCGTGCACGCCACGCGCACCTCGCGCCTGTCCCTCAGCAGCAAAGGAACTCCC
GCATGATCGCCGCCGCCCGACCCGCCCCCGCCGCAACGCCCTGGTTCCACTCGCTCAACT
GGGAGCGCCTGCTGGAAACCTACGGCGTACCGTTGCTGGCCGCGATCGTGGTGCTGCTGG
TGGGCCTGTGGGTGGCACGACGTCTATCCAATGCAATGCCACGGGCGACCGCGCGCATGG
GTGTGGACCCGATGCTGGGCAGCTTCCTGCGCAACGTGGTGTATGCCGCATCGCTTGTGA
TCGTGGTGGTGCTGGCGATCGGCACGCTGGGCGTGCAGATCACCCCGTTGCTGGCCGTGC
TCGGTACCGCTGGCCTGGCCGTCGGCCTGGCATTGAAGGATTCGCTGTCCAACATCGCCT
CGGGCGTGATGCTGGTGACGCTGCGACCGTTCCGTGTGGGCGATGTGGTCACCGTGGCCG
GACAGACCGGCACGGTGCGCGAAGTGCGCATCTTCCAGACCGTCATCACCGGTGCCGACA
ACCAGCACACCACCATTCCGAACACGCTGATCACTGCCGCACCGATCATCAACCTCACCG
CCGAACCGACGCGCCGCGTCGAACTGGTGATCGGCATCGGCTATGAAGACAACATCCAGC
TGGCGCGCGATACCGCGCTGGCGTTGATGAAGGCCGACCCACGCGTGCTGCAGACACCGG
CACCGGACGTGGTGGTGTATGAGCTGGGCGCGCACGCCATCAACCTCGGCATCCGCTGCT
ACGTGAAGTCGGCCGACTGGTTCGGTACCAAGGTCACGCTGCTGGAGCAGCTGAAGCTGG
GCTTTGACAAGGCGGGCATCAACATCCCGTACCCGCAGCAGGACATGCACCTGTACCTGC
ACGGCAAGGATGGCGGGGTGATAGAAGCTGACGCGCTGGTGCGCGACAAGCCCTGATCCA
TGCCGGTAGTGCCGACCAACGGTCGGCACCCACCCATCGGCGATACGACATTGGAATGCC
GGCCAGCGGCCGGCACTACCCCTCGCCCACTGGTAGTGCCGGCCGCTGGCCGGCAGCGTC
CAGGATCAGGCCGCGACGCTCTCTTCCAGCGTCGGATAATCGGTGAAGCCCGCCGCGCCA
CCGCCAAAGAATGTCGCACGATCCGGCGGATTCAGCGCCGCACCGGTACGCAGTCGCTCC
GGCAGGTCCGGGTTGGCGATGAACGGGCGACCGAAGCCGATCAGGTCAGCCCAGCCTTCA
GCCAGTGCCTGCTCGGCGCGTTCGGCGGTGTACTTGCCGGCGTAGATCAGCGTGCCCGGG
TAGACCATGCGCAGCGCCTGCTTGAACGCCACCGGCATCAACGGTGCATCGTCCCAGTCG
GCTTCGGCGATGTGCAGGTAGCCCACGCCCAGCTCACCCAGCAGGTGCGCCGCGGCCAGA
TAGGTCGCCTGTGGCGTATCGTCCACCGCGCCCTGCAACGTCGTCAGCGGCGCCAGACGG
ACACCGACGCGGTCACCACCGGCTACGGCCGTCACCGCCTGCACGACCTCGCGCAGGAAC
CGCAGCCGGTTCTGCAACGCGCCGCCATAGCCGTCGGTGCGCCGGTTGGCCTGCGAGTCG
ATGAACTGGTTGATCAGGTAGCCATTGGCCCCGTGCAGCTCCACGCCATCGAAGCCGGCG
GCCAGTGCATTGCGGGTGGCCTGTGCATAGTCGGCGACGATGCCCGGAATCTCGTCTTCG
CGCAGCGCGCGCGGCATCGAGTGCTGGATCATCTCGCCCACGCCCGCTTCCGGGCCAGCG
CCTGCAGGGTCGACAAACACCTTCACGCCTTCGGCCAGCAGCGCCGACGACGACACCGGT
GCGGCACCACCCGGCTGCAGGGCCACGTGCGAGACCCGGCCCACATGCCACAGCTGGGCG
TAGATGCGGCCGCCAGCGGCATGCACGGCATCGGTCACCCGGCGCCAGCCCTGCACCTGT
TCCGGGCTGTGGATGCCCGGGGTCCAGGCATAGCCCTGGCCCTGCGGGCTGATCTGGGTG
CCTTCGCTGACGATCAGGCCAGCACTGGCACGTTGGGCGTAGTAGGCGGCCATGTCCGCG
GTGGCGACGTTGCCGTCGGCGGCACGCGAGCGGGTCATCGGCGGCATCACGATGCGGTTG
GGCAGGGTCAAGGCGCCCAGGCGGTGGGGAGTGAACAACATGGCGGCGATCTCTTGCGGG
GGGGGACTGCCGCAAAGGATGGGGATGCCAGCTGCCAGGCAACAGGCATGTACTGGCAAA
ACAATTGTTCCCCCAAGGCAAGGATGACCGGCCGGGGGGCAGAGCCCCTTCCTGCGGAAC
GGGATCCGACCCCGCGCGCAACCGGGGTCGGATCCCTTTGCAACGCAAAGGGCTCCGACC
CCGAAGCCGGTTACAGCGTGGGCTCGATCAGCACGCCGCCATGCGCCACGCGGTCATAGC
AGGCGCGCACCACGTCTTCCCCGTACTTCAGCTCCAGCCGACGCACGATGAAGTGGCCGC
GCGCCATGTCCTGGTAGTAGTCGGTGAACATGGTATTCAGTGTTGCACCGGCGGCGGCAC
CGACGATCGGCACCGCCTGCGCAGCGAATTTCTCGGTAACCACCACGCCGAAGCGCGCCG
CCACCTTTTCCACCATCTTCGCCAGCAGCTTGCCAGCTTCCTTTGGCGCCACGCCCAGGG
TCAGGTCGCGGCCGGTCACCACGCGCCCGGCCAGCTCGGCCGACAGGTGGCGCATCACAT
CCGTGGTGAAGCCGCGGGCCAGGTAGTAGCCGGTCTCGCTGGCATCATCGCGCGGCGAGT
TGCCGCCCAACGCGAACACCTCCAGGCACGCCTGGCGGGTGCTGAACTCGGACAGGTCGA
AGCCCTCGCTGCGGGCCACGTCGGCCACCGCACGCATCATGATGGTGGTCGACACCGGCA
GCTCGATGAACAAGGCCGCGAAGCCGAAGGCCCCACCGACCGCGCCCGAGGTGGCCGCCG
CCAGTTTGTGCCAGCGGGTGGACGCCCCCTTGCCGGGGGTGTTGTCCATGCTCCACAGCG
CGGCCTGCGCCGATTTGCTCAGCGCCGCCTGCACAGCACCGTGGATGCGGTTGGAGACCG
AGCTGGGCAGCGCCTTCACCGCGAACTCCAGCGGCGTGCCGACCAGGTTGGCCATGCGCG
CGGTCAGGGTCGGCGCTTCCAGCAGGGCCACCGCGCGCTGCAGGTCGGACCAGTCGCGGG
CGTCATGGGCGATGTCGCGGGGGAGCAGGATCGGCTCGTTCATGGCGCCGATCTTAGCGC
CAGGAAGTTGAACGGTTCGTCGCGGGGTACGACAGAGGGGGCAGAGCCCTTTCCGCAGGA
AAGGGATCCGACCCCGGCGCCTTGCCGGCCAGCGGCCGGCACTACCCGTTGGCGTGTCAT
CCGATAGCGCCGGGCCATGCCCGGCGTCGTTGTTCAGGCAACCGGCAGCCCCGACAGCGC
GCCCATGAACTGGCGGTAGTGGCGCAGCTCAGCGATCGAATCGTGCACGTCGCTCAGCGC
AGTGTGGTTGCTGTTCTTGCCGACGCCGGCGGCCACGCTCGGCGCCCAACGCTTGGCCAG
TTCCTTCACCGTGGACACGTCCAGGTTGCGGTAGTGGAAGTACTTCTCCAGTCGCGGCAT
CTGGCGGTGCAGGAAGCGGCGATCCTGGCAGATCGAGTTGCCGCACATCGGCGACAGGCC
GGCCGGGATCCACTGCGCCAGGAAGTTCACCGTCTGCGCCTCGGCCTGGCCCAGGGTGGT
GGTGCTGTCCACCACGCGCTGCCACAGGCCAGAGCGGCGGTGCTGGTTGCGGTTCCACTC
GTCCATCGCTTCCAGCGTTTCCAGCGGGTGGTGGATGGCGAATTCCGGCCCTTCGGCCAG
CACGTTGAGCTGGGCATCGGTAACCACGGTGGCGATCTCGATGATCGAATCGTTGTCGGT
ATCCAACCCGGTCATTTCCAGGTCGATCCAGATCAGTCGCTCGTTGGCCGCGCCGTTGTC
CGCCATGTGTCGCCTCGTTGCTGGGCAGGCGCGCGGCCTGCCGGTGATGGAAAGAGGCGC
CCATCATACCGGTTCGCCCCCTCAGGCCTCGCCGGCATGGTCTTCCAGCAGCAGCGGCGG
CTTGCCACGCTTGGCACGGAAATAATTGGTCAGGCGCATGCTGGCCTCCTTGGCCAGCAC
CCCACCGTGGATCTCCACCCGGTGGTTGTGGCGGGCATCGCCCAGCAGGTCGAACACGCT
GCCGCAGGCGCCGGTCTTGGGGTCGCTGGCGCCGTAGACCAGGCGGGCAACGCGTGCATG
CACGATGGCCATCGCGCACATCGCGCACGGTTCCAGGGTCACGTACAGGGTGCTGCCGAG
CAGCCGATGATTGGCCAGCCGCGTGCCACCGGCCCGCATGGCCACGATCTCGGCATGCGC
ACTGGGATCGTGCGAAGCGATGTTGAGGTTCCAGCCCTCGCCCAGCAGCTGGCCATCGGC
GCCCACCAGTACCGCACCAACGGGGATCTCGTCGTACTCGCGCTGCGCACGCTCGGCCAG
CGCCAGCGCATGGCGCATCCAGTGTTCATCGGCGTCGTGCACCGGTACACCCAGGGCGTC
GGTCATGGCGGTTCTCGCGTGTCTGCAGGGCCAGGATGGCCGCCGGGGCCGCATTGTACG
CCCGCGGCCGTGCAGGCGCCGCTAACGCGCGTCGAAGCGCTCGCGGGCGGCGTCCAGCGC
CGGGAAATTGTGCTCGGCCCAACGGTCCAGGGCGGACAGCGTGTCAACCAGTCCACGTGC
GACCTCGGTCAGCCGGTATTCCACATGCAGTGGCTTGCTGCCCCGCTCACACCGCTCGAC
CAGGCCGTTGCGCTCCAGCTGCCGCAGGGTCTGGGTCAACACCTTCTGCGAGATCCCTTC
GATCTTCCTCAGCAGCGCGCCATTGCGTTGCGGGCCCTGCGCCAGCGCCGGCAACAGCAG
CATCACCCACTTGCCGGAGATCAGCGCCAGCGCATCGCGTGCCGAGCAATCGGCGGCATA
GACATCGCCCGGATAGGCCATGGTTACCTCAAGGTGCGTAATTGCCGGGGCATACCGGCG
CCGCGAGGATGGTCGCACACTCCTCGAACACCTCGCCCCATGCGCGCCCTGATCCTGCTT
GCCCATCCCGAACCCCGCTCGTTCAACGCCCACCTGGCCGCACAGGCCGCCGAACAGCTG
CGGCATGACGCGCTGCAGGTGGACGTGGTCGACCTGTATGCAGAGGGCTTCGATCCGCTG
GAAGCGGCCCGCCATCATTCAAGTCGCCTGCAGCCCGGCCGTTTCGATGCCCAGCGCGAA
CAACGCCACGGCGCCGAACAGGGCCGGCTGCCCGCCGATGTGCAGCGCCATCTGCAGCTG
CTGCAGGCCGCGGATCTGGTCATCCTGCAGTTCCCGCTGTGGTGGTTCGCGCCGCCGGCA
ATCCTCAAGGGCTGGCTGGATCGCGTGCTGGTCTACGGGCCGATGTACAACAGCCGCCTG
CGCCACGAGCACGGCGCGATGCGCGGCAAGCGTGCGTTGCTGAGCGTCACCACCGGCTCA
TCGGCACGGGCCTGCGCTGTCGACGGCCGCGAGGGAGATACCCGGTTGTTGCTGTGGCCC
TTGATGTACAGCCTGCGCTACGTCGGCTTCGACGTGCTGGAGCCGCATCTGGTGCATGGC
GTGCGTTCCGGGCTGGCAGCGGAGCGCGTGCAGGCACACGACGAGGCACTGGCTGCAGCA
ACCCACTACTACCGCGAACGCCTGGCGCAATGGCCGCGGTGGCCCACCGTGCCCTTCAAT
GACAGCGGCGATTTCGAGGATGGCGTGGTGCTGCGCGCGGAGGCCACTGCCTACAGCCCC
TTCATCCGCCATCGCAACACCGGATGAATCCACGCCTGCGCGCTGGGTCGGGACGCGCCA
TACTACGCGCTCTTTGCAAGCACCTTGGTGAACCCATGACCACCCTCCGTCCCTCGCGCG
CCGACGACGGCGCCGCCCTCGTCGACCTCTGGCGCCGCGCCGTCGACGCCACCCACGACT
TCCTCAGCGCCGAGGACCGCCAGGCCATCGATGCCGAAGTCGCCGGTTTCCTGCCGCAGG
CTGCGATGACCGTGGCCGTCGACGCGCAGGACCATCCCCTTGGCTTCATGCTGATCGACG
GCACGCACATGGAAGCGCTGTTCATCGATCCGGACGTGCGCGGCACCGGTATCGGCCGGC
AGCTGCTGCAGCACGCGCTGGCCCTGCATCCGCAGCTCAGTACCGACGTCAACGAGCAGA
ACGCGCAGGCCGTCGGCTTCTACCAGCGCATGGGCTTCGTCGAAACCGGACGTTCACCGC
TGGATTCGCAGGGCCGCCCGTATCCCCTGATCCATCTCCGGTACAACGGCTGACATTCGA
CGGATGTTCGAGGCCCGCCCCGATCATCAGGCCGTGGCCTCGAATGCCGGCGAGTACTGC
ACCTCTCCCTGCGCCATCGGTGGCCGCAGGCACAGCGCCTGGAAGTACTCTGGCGGCACA
CCCGGCAGCACCAGGCCCGGCTCGGCGCGGAATCCGAATCGACCGTAATACGCGGGTTCT
CCCAGCAATACGCAGCCCTGTGCCCCCTGCTCACGCAATGCGCCGAGCGCCGCGTGCATC
AGCGCCCCACCGATGCCCTGCCCCTGCCATCCGGGCAGTACCGAGATTGGCCCCAGGCCA
AACCAGCCGGTGCTGCCATCGCTGATCGTCACCGGCGACAAGGCAACATGTCCGACGACC
TCCCCGTCCTTCTCGGCGACCAGCGAAAGACTCAGCGCTCCACGCGAACGCAGTGCATCC
ACAATGAAATGCTCGGTGTGGCTGCTGTGCGGGGCTTCGCGGAAGGCCGCCTCGGTGAGT
GCGTGGATGACCGCGTGGTCTTCGCGGGTTTCAGGGCGGATCGTGCAGTTCAAGGACAAC
ACCTTTGATGAAGTGATGGACATGTGAATGATCGATTCCGGTCACGGATTCAGCTGCGAA
CCTGCGTCCGGCGTCAGAGCCAACGCGACGATCGGATGCCCTGTGCGGCAAGCGATCTGC
CGGCGGCGCGCCCCGGGAGCGTCAAAAATTCGTCTCCAAGGGGTGGCACAGGGCTCCCGG
CACGTTCCATAATCGAGAAACCTGCCACCCAGGAAGGATAGATGGACATGGACGCACGAT
GCAGGATCGGGCCATGGGTGTAGCGCACCTCGCACACAGGGGACGGCCGCTGCTGGCAGT
GCTCGCCCTCGTCCTGCTGGCGGCATGCTCGCCCTACGCCGATGCCGAGCGCGACGTCGC
CGCGGGTGGACGCGGCCTGGCCAAACTCAACCCGGCGCCGAAGCAGGCCTATGAGCTGGT
GCTGACACTGAAGGGCGCGCCAGGCCCGTTCGCGGTTGTTGAGGGCGTGGCCCAGTATGA
CGTGAGCAACTACGGAGACTGCGGGAGGGTCATCTGGTCCACCGGCACGGCCAGCCGCAT
CACCAGCCAGGAACCGGTGGAACTGGGCAGGACGGGCGAGAACGAATACCGCGGTACGTT
CTACCTCGACCGCATGCAGGACCAGGACTATTACGATCGCGGTACGTGCCACTGGACGCT
GACCGGCGTTGGCGCGATGTTGCGTGCCACGACCGGCGAAGCTGATACGCGATTCCTGAC
GTTCATCGACAAGAAGCGCATGGACGCGGGATCGCCGTTGACTCTCTACTATCCGAAGAC
TGCTTATCCCCGCGCCGAGCTCGCTGCCAACTTCCCTGCCAGCGGCAAAGAAGATCCGTC
GGCCTACAAGGAGGAACTGCGCGACGCGCTGTTCTCGACCACAACCACTGTGCGGACGCT
CGCGCCATGAGCTGCCAGTGCCACATTTCCCCCTACACACCAGGAGGCCGACATTGCGCC
ACAAGATGATTCCGTGCCTTGCTCTGCTTCTGTTGACCGCCTGCCATCCGGAGACCGCCA
TGAACCAGGAACGTGCCGCTGCTGAAGCCGATGTCGCCCAGGGTGGGCGCGGCCTCGCCA
AGCTCAACCCCAGCCCGCGCAAGGCCTATGAACTGGTGCTGCGCCTGAAGGACGCCCCAG
GCGATTTCGCGGTGGTCGAAGGTGTCGCGCAGTACGACGTCACCAACGAAGACCAGTGTG
GCTATATCGAGCCGGCCACCGGCACGGCTGCACGGATTACCAGCCAGGAACCGGTGGAAC
TGCGCAAGGTCGCTGATGGCGAGTACCGGGGCACTGTATACATCGACCGCATGCTGGATG
AGGATTACTACGGTCGCGGTGTCTGCAAGTGGGAGTTCACCGGTGCAGGCGCGATGCTGA
AGGCGACGGGGGCCGAGGGCGAGACGCGTTTCCTTTCATTTATTGAAGCAGCGCCATTCG
TGAAAGGCGAGACCGAGACTCGCCACTATCCTCGTTCGGACTATCCGCGCGTGAACGAGA
TTCCTGACTACGGCGCAAGCGGCCAAGAAGACCCCACCAAGTTCCGCCCTGAGCTGCAGA
ATTCGCTGTTCTCGGCTTCACTTGAAGCCAATGAGGTCCGCCAATGAGCCTCAGCAGCCA
AGACTATGCGGGTATTTCCGACGACGTGTACAAGGACCGTGCGGTCGGTCGACGCGCTCC
CGGCAAGGAAGAGCTCGTAGCGATCAACGGGCATGAGTACAAGATCCTCGAGCACGTTGA
TAATCGATTGAACGGTTATCAGGGAACGATCTACCAGCGAGTCGACACCAATGAAATTGT
CGTCGCACATCGCGGCACCGAACAGATCGCCCGCGATGCGATCCTGACCGATGGTGGCAT
GGTTGTCGCCCGCACCAACGTCCAGGCACCGGACGCCATCGCGCTGACCCAACGCGCCCT
GGCCTACGCCAAGAAGGAGGGGCAGGATCTCGGACAGCGCCCACCCGAAGTCACCGTCAC
CGGCCACTCTCTCGGTGGCGCGCTGGCCCAGATCACCTCGCACCATTTCAATGTCAAGGG
CGAGACCTTCAACGCCTATGGCGCGGTCAGCCTCAGCTACCGCATCCCGGAAGGCGGCAA
CACCATGATCAACCATGTCATGGCGTCCGATCCGGTCAGCGCGGCGTCGCCGCACTTCGG
CCAGGTGCGCATCTACGCCCGGCCAAATGAAATCAGCACGCTTGCCGCGAACGGCTTCAG
CAATCACTCGTTGCGCGCCCTGATCCCTGACCGGCCGATCATCGCCGCAGGCAGCTCGTT
CGGTGCGCACAAGCTGGGCAACTTCCTCGGCGACGGCTCGGTGCTGAAACACCCGGAAAC
GCAGAAGCTGGCAAAAGACAACGCCAGGATGATCGAGGAGTACCGCGACGACGTTGAATC
ACTGCGCCGTGGTGTCACCCGCGCGGCGCGGGGCATTCCGGGCGGCGCCGTCGATCTGTA
CGACCACATCCGCGGCCCGCTGCAGCCCGGTGAGCCGGCACGCCGCGAAGCGGAGAAGAA
CGGCCATCACACCAGCATGCTGCGCATGGACGATGCCAATCACCTAGGCAACCCGCTGTT
CAACGACGCGATCCGTGGCGTGCATGCGCAGGACGTGCGAGTCGGCCGCGTGCCGGACGT
GATGAGCACGCAGCTGGCAGGCAGCCTGGCCGCCGAAATGCACGCGGCAGGCGGCAAGCG
CATCGACGAGGTGATGATGAATGCCGATGCCTCGCGCAGTTTCGCCGTGCAGGGCCAGGG
CGGTGACCCCGCCCACCTTCGCGTGTCGGTGGATACGGCGGTGGCGATGAACACACCGCT
GGAGCAGAGCAGCCAGCGCATCGACCAGCAGGCCGCTGGTCAGCGCCTTGCGCTGGAGCG
CGACCAACAGCTGGAACAGCAGCAGAATCAGACCCGCAGCCTGCAGGCCTGATGCCCGCG
CGGGAGCCGGCTATCCCGGCTCCCGCTGTACATTGGGACTCTGGTTCAGGGGCTGGAGGC
TGCCACCGGCAGTGATGCTCCGGCCGTCACGAACAAATCCGGCCCGGAATCCGGGAATCC
ACCACAGGCCCGATCGCCGGGTGCCACCGGATCACAGGGCCACTGCGCCCGCGCAACCTT
CTCGCGCAGCTCGAAGCGATCACCGGTCCAGACCACGAACGCGATGTGCTCGCGGTTCCA
GTCACCGTAGGCGCGCGGACCGCCCTTCTGCGCCGACTCCGGGTACTGCACGAACCAGCG
CATCGCCGGGCCGTACTGCAGCTTGCTGTGGTCCAGGCTGATCCGGCCCTCACGCGAGAG
CTGGCGCGCACGATCAGCTTCCACCTGCTGCGGCATGGCCGGCATGGCATCGGCGGTCAC
ATCCCTCGGCGCCGCATCCCCGCGGACCTGGTACACACGCTGGGCTACATAGGCCTCGCG
GCAGTCGCCCGCTGGCACGCGCACGGGCTCCGCGCCGTACTCCTCGCGGTTGGCGACCCG
GTCACCGCAGGTGAACGGCGCCGACACCAGATAGAACGTGCTGTCGGCGTCGCGTCCTTC
CAGCGAACGCACCCAGATGTCGCCCATCCGCACGATGAAGTCCGGGCGCTGGCCGTAGCC
CGGTACCGCCTTGAACCACGCCTTCTGCTGCACCTCACGCTCGCGCCAGCTGCGCGGCAG
GTGGATGTCCTGTTGGGGCAGTGCGACCAGCAGCGAGGCCAGATGCGCCGGCATCGTGCC
CTGGCAGGCGCCGATCAGCAGCTCGCCCTGGGTCGCCAGCCGCCCGGCCAGATCCACCGG
GCAGCGGGCACCGAGCGCACGCTCGGTCGCCTGCTCGGACGGCAACGGCACGATGGCCAA
CGCGGGCGGTGCCGGCGCTACCGCCGGGACCGTTGGCTCGACGACGGCAGGCGGTGCGGC
CACAGGCGCCGCCGCTACGGGCGGAACGGGCGCAGGCGCCGGTTCCGCAGTCGGCGCCGG
TTGCGCGTCCACCACAGGTGTCGCAGGAGGTGTCACGGCAACCGGTACTTCAGGAGCCGG
TGCCACGACCACAGCTTCGGCCGCCATGGGTGCTGCAACGGGCGCCGTCCCTGCAGGCGC
GTCAATGGTTGCCTCGGCAGCGGGGGGCGTCTCCACGGCGGGTGCCGCTGCTTCCTGAGC
CTGTGCCGACGCTGCGGCAAGGCCAAGTGACAGCAGCCAAAGCGGCGGCAGGCGGCGCAC
GGATGCATTGCAGCGGGCAGCGGCGTGCCGGGCATTCGAGGGAACGATTCGCATGTGGTG
TCCTTACGAGTGGGTTTCCATGTCGGCGCCACAGGGCGCCACGCGTCGTACGTAAAGCGC
CTGCGGGCACCCTGCCCGCCGGCATCAGGTGTTACAGGGATCGAGAACGCTGCTCCTGCT
CGCGGGCGAGCGCAGCCGCCGGGTCCTGCTGGCCGACGCTGGCGGCCAACTGCTGGCTGC
TCTGCGCCAGCGGCTGCTGCGCCGCCTGCTCGCGATCGACCGATGCGCGCAGCATGGCCG
GATCGCCCAGCGCACCCTGCACCGCAAACAACGTGCGGCTATCATTGCCGGCCAGCAGAT
GATCGATACGCGACATTCCGGCCTTCTGCGCGCTCAACGCCAGTGCGCCGGCGGCATTGT
CCAGCTCCTGCCCAGTGCGCAGCCCGCTCTGCGGCCCCATCTGCTGCAGGTGCTGGCGCG
CCCCCTGGAACAGGCCGTGTCCCGGCTCACCCGGCTGCGACATGTCGCGCAGGGTGGCCT
GCTGGGCCGGCGCCCCGACTTCGCCCCGCTCCAGCCGCGCCATCACATCAGGCGTCAGCT
TCTGCTGCCACACATCGAATCGCTGCTGGCGGGCCTCGATGCCGTTCAGCCCACCATTGA
TCGCGCGCGTCGCTTCGCGCACATCCTCGCGCGCCGCCTCCGGTACCCGCGTCTGCCACT
GCCAGACCGCAATACGGCCGGCGTGCTCGGGCTGCGCAGCCAGTTCCGGCTGATTCACCA
GATCCAGATCCAGCGCCTTGCCGGCACGCTCGTAATTCTCCTTGCCGACCAGCGGCAGAT
AGCCACGTCCGTGATACTTCAGTGCATCACCAGGCGCGTCATTGCCCATGCGCCCGCCAT
ACATCAATTCGGCCAGGTTCTCCGGGCGCCCACGCAGCGCCTCCTGGCGGGCGCTCTCAA
GCGCGCCATTGCCATTGCGCCACGCCGCTTCCACCGGGATCTGCGAGATACCCCGGGTGA
AGTTGAAACTCTCATTGAGCCGGCTCAAGCCACGGGACTCGTGCCCGGCCTGCGCCATGA
AGTTGGCCAGTTCCCGGGACGAGGTCATGCCGGCCTCCGTGGCCTGCCGCAATAGCTGCG
ACTCTCTATCCTGCGACACGGTGAAACTCCTGCTCGATCATCGTTGGGTACTCCCGCCTC
CTCACAGGCATGGCACTCAGGGCAAGCTCACGTCGGCGACGACGGACGGATCGAAATCCT
CGAACCGCACCCGGCCAAGTTCGGCCACCGAGAAATCGCGCGTATGGGTGGCCTCGGTCT
CGGTGTCGACCACCCTGCGCTGCACGCCATGCACCCAGCAGGCCTGCTCGGCGGGTGCAT
AGCGGAAGGTGTAGACACTGCTCCAGCGCTCGCGGCTACCACCATTGGTAATCACGCTGA
ACGCGCCGTCCTCGATCGTCACGTACGCGAAGGGATCGCCGGCGATGCCACCACGGGTGG
AGCACGGCACCAGCTTGTCGTTGCGCGCGGCCAGCTGCCATCGGCCTGCGGCGTCGCCGA
GCAGCAGCAACAGCACCCGGTTGGGACCGTGCTCGCCGGGCACCAGGCCGTCGGGCGCCG
GTTGATCGATCACCAGCAACTGGTCGTCGACGCCATTGCCGGTGAGATCGCCGCGTACGG
CTTCCAGCAGGTTCGCGCCAGACGGAACGAACGCCAGGGCATTGTCCATGTGCGTGCCAC
TCCCCTTCTCCATCCCCTGCAACTCCTTCAATCCCGTCCTGCCAGTATCCGAGCGGAAGC
TGGAACCGGTGCAATGCACCATGCGCGACCAGCGTCCGCCATGCCGGATGATAGCCCTGA
GCCCACGGCGACCGCGACGGTGGCATGCGTCATCCGCAACGCGGGTGATCAGAGTCCTCA
TGGACGGAAAAGCTCCTGCGTTCGATGGCACCGATGCGTCGGGATTTTGACGCGCACGCA
GCTTACTTCGAGGAGGCGGGGCTCGTCGAAGGGGGCTTGGGATGAAAAGCGCACTTGATC
ACAGAAAAAGCGCGGTTAACGTGAATGGATGCCTACTCGCCCCTGACGTCACGCACGGCG
CTGAAGTGTGCCCGGGTTTTTACGGCAGAAGCTGCACCGCCACATGCCTGCGAACTTGCC
ATGGGGGCCCTCCGCGTTGTCTGGAAGAACCCGGCTGCCAATGCGAGGCGCATCAGTAAC
AGTGTCGTGAGGATCAGGCCCATGCCGCCCAGCTGTACCACCTATGCGGGCATGCGTTTG
TTGAAGGCAGCGGTCAGGAGGTGCTTCTTCACCATTGCCGTTGTCCAGAGCGAAGCCGAT
GCCAAATCACTATGTCCCAGGCGAGGGCACCCCATACAAGTGCATCCAGGTGGCTAGTGA
CGACACCCAACATTACCACCTAGATCGGCTGTTCCAGCTCCCCATAAATGAGATGGCCTG
CCTTTCAGCAGGCCATTCCCATCATGCAACGGCCGATTCAAGGATCCCGCCCATGATTCG
ACTGGCATAGCTCAGAGAGATTCAAATATTGGCTCAGCACAATCCGTGTACAACACCTTG
CATTGCCCTCCACCGTTCTTCGCGCAGTAGGACAGAACCCGACTGGTCGCCTCCTCTCTT
GAGCCGGCGACGGAAATTGAAACTATTCCCCTACTACCCGGCTCAGGATCTGCATATGCG
ACGCACTGGTTCTTGTACGTTGTATCGATCTTGCAGTCTTTCGCCCCGTGTGTCGCGCAC
CGAGCAAGCGCTTCTGAGACAGCTTCTCGCTTTGAGCGCCTTCCAACGGAAGCCCCCATA
TCGCCCGTGCTTGCCGCCCCCGCAATTGCCCCCCAAGTCTTGATCCAACGTCCAGTAGCA
ATAGGACCGCTCTGCGCGCCTTCAGCACCGGAGCCCGGAATAGGTGCGCATCCACCTACG
CCTTGACCGCCAACCGGGTACTGCCCTGGCGGACAACGCCCTTCCGCTTTCGCCTCACCC
GTCATAAACAAACATAGGAGCAAGCCAGCAGGAATGAAGGGCAATGTGTATTTCACACTT
TTACTCCGTTACGTATTGAGGCTATTGATTGCCGGGATGTGCAGCTCTGAGGCCGGTTTC
GACAACCCTGGTGGAATCTGACGACGGAAGAGTTGAACGCGCAGTCGCATGACGATCATG
CGCACCACTGTCTTGGCCGGACTGCCCCTTCTCCGGAGCGGCCGGCGTGTAGTAGCTACC
CGGCGGCTGCCCGCTCGGACCCGGTGCCTGAGCCACCGGGCTGCCACCTATCTGCGAATA
TGCCATGAAGCTACCCAAGGTGCCCTGGAAGAACATGGCCGCCATTGGGGCGCAGTCAGA
ATCAAGGTCGTCAGGATCAATCCCATGCCGCCCTGCTGCATCGCCTGACTGGTCATACCG
TCACTGGACGCGCCCATAAGCGGGAACTTGTTCACAAGCGCCGTCATCCAGAACGAAGCC
GACACGCGGATCACCATGTCCAGCGCGATCGAGACCATCGCCGCCAGCACCGCCATGGAG
AACATGGTTCCAATGCCGTAGAACAGCCATCGTTGGAACAACTGCTTGGTCTGATCGAAC
AGCAGACACAGAATGAACAGTGGTCCCAAGCCAATGAACAAGGCCATGGCGACCTCATAC
AGCAGCAACATTGAACCTGCCGTCACCGCTGGTCCACCCGTGCCCAAGCCGATGAACCAC
ATCGCGCGGGTCTTGTCAGCCTGCAGCTCGGGATCATTGAGAATCTTGATGCCAGCGATG
CTCGAAAGTGCCACCTGCATCCAGGCAAAGCTCTTGTCGATCTGCGCCTCGGGCTTCTCG
TCTTTGCCGGTCACAACGTGCGTGATCAGGCCCTTCACGTCTTCCGTCAGGAATTCATGG
AGGTCGCGACCGAACATGCCCATGCTTGTCGCCACCGCCACGATAAGGGCGGCGCGCGCC
ATGTTGGTCACCAGGATCATCATCGAGTCCCGGCTGCGGCCGGTGACGATCCGATAGCCC
TGTACCACTTTCCCAGCACAGTAGAAGAACACTTGCCCACTAAACAAGGTGCACGAGTCG
CAATGCAACCCTGATGAAGTCGTTCTCGCTCAACTTCTCGCCGCGCGGCTTCTTCAGCCG
CGCGTTCTACCCCAGGCTCTTGAGCAGCTTGGCTCAGGTACGCTCATACCATCAAAGATG
TTACGGCAGTCATGAGACTAGAACGACTCAAAGATCGGCTCAGAACAATCTGTATAAAGA
ACTTTGCACTGGCCGCCACCGATGTCCGCGCAATGGGACAGGACTCGATTTGCAGCCTCC
TCCTTGGAGCCTGCAACCGAATAGGAGACACGGCCCTTACTCCCCTTCTCGGGATCAGCA
TATGCAACACACTGGTTCTTGTAGGTAGTTCCGACTTTGCAATCTCTAGCGCCATGGCTT
GCGCAACGGGAAAGCGCCTCGGACGCAGCTTCCTGCTTTGAACGCCTTCCAACCGAAGCC
CCCATATCACCTGTGCTTACTGCGGTTGCAATAGCTCCCCAGGTTTTGATCCAGCGGCCA
GTCGCGACCGGACCACTCGACCCTGCATCGCCTCCATTAGAGCCCGGTATTGGCGCACAT
CCACCAACCCCCTGTCCGCCAATCGGATATTGTCCGGGCGGGCAGCGCCCCTCCGCTTGG
GCATCTTCTGTCACAAGCAAGAACAAAGCAGAGCAAATCCAAAAGAGGGAGATCACAATG
CGCTTCACGTTAACTCTCCAAATACGCCTGAATCACTATCTACCAGGATGAGCAGCTCGC
TGGCCAGTTTCCGCAATCTTTGTCGCATCCGACTGCGGCAATGTCATGCGGCTCGTTGAC
TGACTACTGTAGTCACCGGAGTCGACAGTTCGTCCCTTCTCTGGCGTCGCTGGCGTGTAG
TAACTACCCGGCGGCTGCCCGCTGGGCCCCGGCGCCTGTGCCACCGGGCTGCCACCTATC
TGCGAATATGCCATGAAGCTACCCAAGGTGCCCTGGAAGAACATCGCTGCCATTGGGGGA
GCGGTCAGGATCAGGGTCGTGAGAATCAGGCCCATGCCGCCCTGCTGCATCGCCTGGCTG
GTCATGCCGTCGCTGGAGGCGCCTTCGAGCAGGAACTTGTTGACCAGGGCGGTGGACCAG
AACGCGGTCGAGACACGGATCACCATGTCCAGCGCGATCGATACCATCGCTGCCAGTACC
GCCATCGAGAACATCGTGCCGATGCCGTAGAACAGCCATCGCTGGAACAGCTGCTTGGTC
TGGTCGAACAACAGACACAGAATGAACAAGGGACCCAGGCCGATGAACAGCGCCAGCGCG
ACCTCGTATAGCAGCAACATCGCACCAGCGGTGACGGCCGGACCGCCCGTGCCCATGCCG
ATGAACCAAAGCGCCCGTGTCTTGTCCGCCTGCAACCCCGGATCATTCAGGATCTTGATG
CCATCAATGCTCGACAGCGCCACCTGCATCCACGCCAGGCTCTTGTCGATCTGGTCTTCC
GGCTGCTGGTCCTTGCCGGTCACCACGTGGGTGATCAGGCCTTTGACGTCCTCGTTGAGG
AATTTCTGCAGGTTGCTGCCGAACATCGCCATGCTGGTGGCAACACTCACAATCAACGCC
GCGCGCGCCATGTTGGTCACCAGCACCATCATGGAGTCGCGACTGCGGCCGGTGACGATC
CGGAAGCCCTGGATCAGTACCCACAGCGTCATCAGCACCAGGGCAATGCCACCGACCCAG
GACATCATGCGCCCCATCAGGTCGATGCCGTAGTCACTGATCCTGTCGCGCAGGTAATCC
ATGATCAGCTTGAAGAAGACGAAATCGCCGATCGACTGGACACGCACAGCGTAGCCCAGC
AGATCCTGCAATCCGCCTGAGAAATCAAAGTTGGCCAGCCACCTGATCGTCATTTCCACA
ATCCCTTGGTAATTCCGTTACTGCATGAAATGCCGCATTGCTTTGCAGCGCATGTCTACG
TATTAGCGGCCTGCGATCACTTGACGCTGAGCGCGGCCTTCAGTGCGGTGGTCTTGACCA
TGTCGCTGATCAGCTGCTTGGTCGGGTCCCCCTTCAATGCGGCCTGCGCCACCACCTTCT
GGTTGGCCTCCATGACCTCGATATAGGCATCATAGGATTTCATCCGTGCTTCCCAGCTCT
GGGCAAGTGCGGCAATGTCATTGGCGGTGCGGAGCGATTCGCTGTCGGCACCCTGCACGG
TGCCCTGATCGTTGTTGGTCAGGCGGATCTTGAGGATGCGGGTCAAGGAGTTGTTGATGC
GCGGAACGGTCTGGGTCAGGAAATCGATCGCGTCGTTGTACTTGCGGTTCTGCATCATCC
GGATGTTGACGCAGATCTGCATCTGCTGCTCCTTCACATCCGCCTGCGGATTGAACACGA
ACACCTTGAAGGCGGACTCCAGGCTGAAGTCCAGCGCCTTGCCGCAGGTTTCGGCAACCA
GATAGTTCGGTGCCACCGGCACCAGCGGCGCGCTGTCGGGCATGCCGAAGCTGTTCACCG
CCGCCTGCACCTGGATCAGCGCCTGGCGATACTGCTCCAGCGTGCGGATCCAGCGGGTGT
TCTGCTCGACGTACTCGGCCGCGTCCTGCGCTTTGGCCGCGTAGACGGTCGCCTCGGTCT
TGTAGGTGTTGATCTGATTGAGCAGGTGCTGGATGAGGCTGGTACCGGTCTCCTGCACGG
GAATCCAGGCGCTGACATTGCCGGTGCCGAGCGCCATCATGGCTGCCACGGTCATCGCTG
CAAGACGGGGCGCGCGGCGGCGGGGCGAGGAAGCTTGCTTGGTATTGTTCATATCAGTCT
CCATTGATCGGAACTCGTAGTCTTCGGGCAGGCCGTCTCGCGGATCAGGTAACAGTGTCG
CGCGCTGCGACAGCCGCCTTGCCCGAGCCCTTTCGATTCTTGTAGAAATCTTCAAGCCAC
TGTTCCGGCGTCAGCTCATCCACCGTCACCCGTGCGCGTACCGCAGCTGTCTGCAATACC
CGATGCATGATGTCGATGTTGTCAGTGGACGCCGAGATCACCGACAGAATGTCATCCATG
CCGCGCAGGTTGAGCTGGCACACGCTGGACGCGTGACCCTGCTTGACCAGGAAGCAGCGC
GAGCGCTCGTCCAGGGCAGTGACCACCTTGAACTCGGCCTCGGTCAGCTTCAGGCCGTCC
ATGTAGTCGCTCTTGCTGGCGTTCGGGTTCGGCAGCAGGATCAACGTGGCAGTCTGCTCG
ATCAGCGCTGCCGAGATGTCGCTCTTCAGCGCGTCCTCCGGGCTCTGCGTCGCGAAGATG
CCCAGGCCATTCTGCTTACGAATGGTCTTCTGCTTGTTCTTCGCGAACTCCTTCAGGCCA
CCTTCGCCATCCAGGATCTTCCAGAATTCGTCCATCACGTAGATCAGCGGACGACCATCG
ATCAGCGACTCCAGGCGGTGCAGCAGGTAATTGATGACCGGCACGCGCACTTCGGGATTG
TCGATGATGTCGGTGTAGTCGAAGCCGATGATGTTGGCCTTGCTCAGATCAACGGTCTCG
ACCGGATTGTCGAAGACCCAGCCCAGCGAATTGCCCGAGGTCCAGCGCCGCATGCGCGCG
TAGAGGCCATCGTCACCCATGTTGGGCAGGCTCTTCTGGAAATTGGTCATGCTGCGCAGA
TGCATCGGCGTATCGAGCATGCTTTCCACCGCGCGATAGATGTCTTCTTCCTCGCGGGCG
CTGTACTCACGCTTGCCGGCCAGCACCTTGATCAGGTCGGCCAGGAACTGCACGTTGGCT
TCGTTGTTCTCGCACTGGAACGGGTTGAAGCCGGTCGGCGCGCCGTTCTCCAGGGCCAGA
TAGTTGCCACCGCAGGCGCGCACGAAGATCTCCGCACCACGATCCTTGTCGAAGAAGAAG
ATGGTCGGTGACGGCTCGTACTTCTGAACCTGGCTGAGCAGGAAGTTGATCAGCGCGGTC
TTACCGGTACCGGACTTGCCGATCACCATGGTATTGGCGATCGCCTTCTCGCCCAGCGAG
TTTTCCGACGGATGGGTCGCGTGGAAATTGAAGTAGTACGGCTGGCCGTTGGTGGTCTGC
AGCGTGGTGACGCAGTCGCCCCACGGGTTGTTGTGCTGCTTGCCGGTCGCGAAGTTGTGC
AGCGGCGACAGGCCCAGGAAGTTCAGCGAGCTGACATTGGCCAGGCGGGTACGATAGCGC
CAGTTGCCCGGCAGCTGCGAATAGAAGGACGAGGTGACCGCAAGGTCTTCCTTGGTCGAC
```
