## Supplementary Table S1 and Table S2 for "*Stenotrophomonas muris* - First discovered as an urgent human pathogen with strong virulence associated with bloodstream infections": WGS-data-S8.txt (part 4 of 5)

```
ACGAAGCCGGCGTTGGACAGCTCGGCGCGGGTCGATGCGACGTTCTGCGATAGCTTGGCC
TGAGTGTCACCGTAGACCGCCATGATGAAGTGGTATTCACCCAGCACGAAGTTGCCGGAC
GACAGCTGATCCATGGCCTGGTCGAGCTCGACGATCTGGCTGACCGCCTTGTCGCCGGAG
GAGATCATCATGCCCTTGGTGCGATCAAGCACCTTCAGCGCGTCCTGCCGCCCCATCGGG
CTGAACGAATGGGTGATGACGTACTCGTAGTCGAGGTACTTCAGGCCGTTGAGGATGCCC
GGGTAAGTGCCCTCGGCATACTCCTTGATGTTCAGGATGGCGCCGTAGTGATTGGCACCA
TTGGGGGTATTGATCGCGAAATCGCCGGTCTTGGCCGAGAACATATGGCGGCTGACAGGC
AGGTAGTCCTTGATCGGTGCCGACAGCACCGGCACCGGCTCGTCGATGCGATTGATCAGG
TAGCCGAACAGCTCCAGCGTTTCGGAGAACACCACGCCGTTCTTGGCCTCGTACATTCCC
AAGCGGTATGGCGCATAGTCCCGGATGACGGCCTCGACGTTGCCGGCCAGCTCCATCAGC
TTTTCGACCGCCTGCTCCTGCTCGGCGCGCAGCTTGTCCACGTTCGCCGACTTCTCTACG
AAGCGCTTACCCGCCACCACGGGGCGGTAGATCATGGTCAGGTACAGCTCGTTCTGCATG
ATGCGCTGTGAGGACAACATGCCCATGTACTGATCGGACACATCCTGGTTGAAGCGCTGC
TTGTAGTTGCTCTTGCCCTTCAGGGTGCGGCGACGACGGATGTCGTGCACCCAGAAGGCG
ACGTTGACGAAATCCGGCGCGCGCAGCGTCTGCAGCAGGCGGTTGAACGTGTTGTGGCGA
TGTTCGAGCTCCCACTCCTCGCGGCCGACGAACGGCAGCCCTTCCAGATGCCAGGTCAGC
AGGTAATCGCCGCCCGTGGTCTTGACCACGTTCGGAGCGACATGCGACGACAACGGAATG
AACTCACTGATGGAGGTGTCAGGGCTGAACATACGACTGCTTCCAAAGAGGTAGTGCCAA
GGAGTTACAAAAGACCCGGCGGGCGCAGACGCCCGCCAGGCCGGATCCGGACCTCAATCC
ATTCGGGCCGGCTTGTCGCGGTAATGGTTGGGGTTGAATACCCACATGCCATCGTGTTCC
TGCACGTTGCGGACTTTCAGCTTGAACATCAGGCGCAGGCCCAACAGGCGGAAGATCATT
TCGTCACGCTTGGCCATCTGCCGCATGATGAAGACCGCCACCGGAATGGTGAGCAGGAAC
CAGAAGTTCGTGTACATGCTGAGCAGCAGCAACCCACCTGCCACCATGAAAAATGGCAGG
TAGGGGACGCCCAGGAACATCGCTGGGCGCGTGCAGCCGCGGAACACGACGTTCTTATGC
ACTGTAGTACTGGATCACGTGGTTGATCAGGTAGGAAGTGCTGGTGCCACCACCGCACTT
GCCGTCGCTACCCTCGCCCAGCAGCATGCGCGCAATCTGGCCGGCGGCACCGATCAGCAC
GCCACCGATCAGGATCGGCGCGACGTCACCGATGCGCTTGTGCGCGAAGGCGATCTGGTA
GCCGGCGAAGATCACCGCAATGGTCACGACGGCGATCGAGGCCATGTTCAGCAGGCCGTT
GATGTTGGAGAAGAAACCGCAGACCTTCTTGTCGGTGCCGCCGAAGTCGGTGCCGGTTGC
GAACACCTGCGGGGCGAACAGTGCGCCAACGAAGATCGTGGCCATCAGCAGGGTCTTCAG
CGTGCGCTGGGCCTGGACGAGGTCGAGATTGGATCGCTTCATGGATTGATTTCCTTGTTG
ATGGACTAACACAACTGAATCGGCCAGCCGGGGGACTGGCCGCACCACGACTTCGTCAGA
ACACGAAGGCCGCATCCCCTGCGGGAATCTGCTGCACCGGCGCAGCCTGCACCGGTGCGT
TGAATGAATTGTCGCCACCGGCGACAGGCTGGTTGCGCTCGCTCCAGGGCCGCAGCATCA
CTGGCCCCTCATTGCCGGCGCCGGCAGCGCCTGGCAACTGCTGCGGCATGGCCATCGCCC
GTGCAGCACCCTGCTGAGGCAGCTGCTGCGGCATGCCGCCGGCCTGCTGCTGCGGATAAG
CGCCCGCCTGGGCCGGCTGCGCCTGCGGCTGCATCATCCGATCCACCGAACCCAGTACCA
CCTTGGACAGTGCCTGGTCGGCGATGTTCAGGAGGCTGCCCCGCGCCATCGCCCCGCTGG
ACGGGTACACGACATAGGCGCGTGCGGGATCTTCCGACGGCACGTACACGGGGCCATTGG
ATTGAGCAACGATGCGCGCCTGCGCCGGCGAAGCCAGCTGCGGGTGATGCTCGACCTTCA
CCGCGCGGCGCTCCCCCCGACTGACCACGTCGATCGGTGCGACACCATTACTGGCGACCT
GCTGCCCGCGGCGGATCGAGTCGTAGATCTTCTGCACGTAGCCATGACGGAAGCCGGTCT
CGAAATTGCCCGAGTAGTAGCAGCTGAACGACTTGCCCCAGTCACCACCGGAGCGCTTGT
AGCACTCGGCGAGGATGCGCGAACCGGCCTGCAGGTTCGGGCACTGCTGGAAGGCCTTCT
CGTAGGAATCCAGGCCGTACTTGCCCAGGTTGTAGCGATTGACCTGGGCCAGCCCGATCG
AGAAGTTGTAGCCCTTCTCTTCCAGCATGCGCACCGTCGCCAGTGCTTCATCCAAGGCCT
TGGGCTGGCGCACCAGTGCACCGCCAACCACGCCGATCGCGTAGGGATTGCGCGACGATT
CGACGTTGATGACGTGCTGCATCACATCCATCGACACGGCCATCTCCGGGCACGCCATCA
TTTCCAGTCCTGGCAGCATCCTTCAGCCCCCCTGCCCCTGGGCACGCCCAGGATTGAAGT
CGATGCCGGTGATGTAGCGCGAGCCGGCATGCGCCTTGATATGCACGACGATGTCGATGG
TCATCATCAACAGTCGCTTGATCACGTTGAATTCCAGGCCCGAACCTTCGGTCGAGGCCT
TCACCATCAGCGCCAACTGGTCCCAGGTCTGCTCCGGGCTGCCCGCATGGCAGCTGGTGA
TCGAACCCGGATGACCGGACGCGCAGTTGCGGATGAAGTAGAACGCCTCGTCACCGCGCA
GCTCGGCCAGGATGATGCGTTCGGGCTTCATGCGCAGGCAGGCTTCCATGCAGCTCTTGG
CGCTGACATTGCTGGTGCTTTGTCCACCCTTGGAATACAGCAGGTGCACGACGTTGGGCT
GGGTCAGGAACAGTTCGCGCGCGTCCTCGATCGTGACCAGGCGCTCGCTGTCCGGGATAT
GATTGACCAGCGCTTTCATGAAGGTGGTCTTGCCGCTACCGGTCGCACCGGATACCACGA
TGTTCTTGCGGTACATCACCGCACGCCGGAAGAACTCGGCGTACTCGCGCGAATGGCGCA
GCTCCAGCAGCTCACGATCCTGCTCGCTGATGCTGCCATCGGTTTCCAGGATCTGATTGA
AGAAGCCGTCTTCGTGATACTGGCTGAGCGACTTGGTGTGCTTGGACGGCAGACGGATGG
TGATCGACACCTTGCCTGCATCACATGCCGGCGGAATCACGAACTGCGCACGCTGGCCAG
TGGGGAACGTGAGCGACACGACCGGATCGGCATCGGTGATGCGCTGGCCGGTGTTGCTCT
CGTTCACCACCGCCGTGCAGAACTGCCGGGCCCGCTCGAAGGTCAGGCTCGGCACGTCCA
CCCGCTGCCACCCCGCCCGGGTTTCCAGGTACAGCTCACCGGGACGGTTGATGCAGATTT
CCGTCACTTCCGGAGACGTCATGTACTCGGCGATGCCCAGCACTTCGTACTGATAGCGCA
GGAAATCGCTGGAGACGAGGGCGAGGGGTGACACTTCGGCGTCCATGATCGTTCGTTGGG
TTACCGGCGGGGGTGCAGCACGTTGGTGAAGTCGACGTCCTTGGCGACGTAGACGTTCAC
GATCGTGCCCTGGTTGATGGTGACGGTCGGCGGACGACGGTTGCTGCTGAGTGCCTCGTT
GGCCAGGCGCTCCATCGTGCGTGCGGTAGCACTCTCATAGGGCGACTGCACCGTCATGCC
GTTATTGGCGATGGTGGTGGTCTCCGGACCGTGTTCGGCGGCTGCGTACTTGAAGGCATC
GGAAATCAGGCTGATCATCAGCGCCGAGGCGATACGGCTGCCCCAGTGCGCGCTGTACTG
GCCCGGATGACCGGCGCCACCCAGCTGATCCACGCCCGGGCTGGACATCGCAACGTCGAT
GCCATTCGGAGTGGTGATGCGATCCCAGATCACTTCCACGCGCTTGCCCATCGGACCGCC
GCCGTAGGCGCCATAGATCTTGGAGCCCTTCGGCAACAGCAGATTACGGCCATTGATCGA
GTACACAGGCTCGGTCAGCAGGCACGAGGTATAGCCGGCGAGATCGGTGATGATGCGGGT
TTCCAGTACGCAACGCAGGTAGGTGCCACGCACCAGCAGCGCATCGGGGCTCTGGATGTA
GGTGGCGCTGGAGACATCCTCGACGTCCGGGCCGCGGCGAACCTTTGCCGGCGCCGCCTG
ATTGTTGGGCAGCTGGGCCAGCATGGCACGGGTGTACTCATCCATGCCGCGGCCGCCATT
GCTCCCGTTGCCATCCTGTCCATCACCACCACCCACCCCGCTCCCGGAGCCGATGCGGCG
GTCCAGCAAAGTCGGGCCACGGTCCATCTCGCGCGCCGAATCGGACTGGGGAACGAACAG
CGGGGTGGAATCCAGCGGCGGCGGCGGTAGCGGCGGCGTCATCGGAATCGGATCAACCGG
TTGCATGGCCTGGGAGGGCACCGGACTCGTCTGCACGGCGTCCGGCAGAGTCGGCGTAGA
CACGCGCGCAACGTCCGGCACCTTCTGCACAGCGTCCTTGTCATCCTGGCCCTTGCGGAA
CAGCAGGAAACCCATGGCCACCAGCAGCACCACGATGCCGCCCAGGAACAGCAGCGCCTT
GCGGTTCAGCCGCTGCTCTTCGGCCGAGCGCAGCTGCGGCGCGGCCGCATCCAGATCCGG
CGCAGGCTCGGCCTGGGTCGTGCCGAAGTACGGGTTCGACTGCGCGTCCGAAGCACCCTG
TGCGCCGTACGGGCTCTGGCTCTCGTCGCGTCCGTTGTTCGGGTCGTTTCCGGGAGTGTT
CTGCTGGCTCATTTCTTCACGTTCCTTCGCAGGCCGACGACGAAGTCGCCGTGGCGGATG
ACCAGGTACGGGTGTGTCCCGTGCACGATCAGCGTATTGCCTTCAACCGTGGTGTTGACC
ACGAAGTCTTCACCGTATTCTGTTTCACGACCAAACACCGCCGGGAAGATGCCGGTCTTG
TACTCCGGCGAATTCGGCAGTTTCAGGTAGGTGAAACGACCATCGTCATAGGCGTTGACC
GGGATCAGCCACCCCATCTTCTTCGCCTTGCTGGTCGAATAGGAGTAGTTGAAGTTGTAC
TGGCGGTCCTTGGCCAGTTCCGAGCTCAACAACGGCTTGGCCTCTTCCTCGACCGCTTCC
TGGGCGACGCCGAACACGGTGTCGTTCGGATAGACGAAGGCGATCTTGTACTGCACACCG
GCACGACGGGCCTGTTCCAGCTGGCGCCAGTCGGTGGCCACCACCTTCAGCTCGAAGATG
TAGGAATGGGTCTCGGTGCGCACCATCATGTTGGTGTCGACGTCGACGTTCTTCGGCTTG
AGGTAGAACACATTCTCGCGACGGGTCAGTTCCCAGCCGCTGCTGAAGCCGGTGCTGTAG
TCGAGGATCTTCTCGTTCGGGCTCAACTCGATCTGGGTGGTCAGGCCCAGGCCGGTGCGA
ACCGGATAGATACGGTCCTTCTCGTACTCGTAGTGGTCAACCGCCTGCGCCATCGCCGCT
GCTGAGAACAGCAACGACAACATCGACAGCAGCGCCAGCGCGCTTCCCCTGATATTTCGA
CTACTCATCGGTTGCTTGCTCCATCAGCAGTTCCGGTGGAATTGTTCTGCGCCGGCCTCA
TGGCCGGCTGTCCGGGCATGGCCTGCCCCGGCATTGCTTGCCCCTGCACCGGCTGACCCG
GCATGGGTTGGCCCTGTACCGGCTGGCCCGGCATTGCCTGGCCCGGCACCTGGCCGTTGA
CCGGAGCCGCGACCGGCTGGCCGGTGGCCGGATCGATCATCGTGGCCGCCGCAGGATTAT
TGGGATCGTAGACACCCTGTGCCTGCTGCGCGGCCTGCGCGGCCTGCTGCGCCTGTGCCT
GCATGGCGCCGTCATCCGGCACCGGCACGCCACGCGAGTAGTCGTTGTCGACGCGGTACT
CGGTGACCTGGAACGCCAGTGGGTTCAGGATGCGATCCTGTTCGGACAGCGCCAGGTTCT
GGTTGTAGCTGAAGCGCATCGTCACCAGCTGGTTGTCCAGGTAGGTAGAGACGCCGGTGC
GCTTGTCCAGCAGGCTGCGCTGTATGCGCACCGAAGCGCCGCGGAAGCTGCCGTTCGGCT
CGGCCCCCAGTGGCGTGATGCTGAGGATCTTGACCCGGATGGCGCGCTCGCGACCGTACA
TCACGAACGGGTTCTGCGGATTGTTGCCCGCATAGCGGACACGCATGGACTGCGCCACCG
GATCGGTGGACATCACGAACACCAGTTCCCAGTCACGCAGGCCCATCACCGCCGAGTCAT
ACGATTCGCGCGCGAGCACGTACTGGGCGACGTTGCTGCGATTGATCGCTTCGTTGGTGG
TGATCGTCTCGCCCTGGAACGTGCCACTCAACCGCGCGACGGTCGCCGTACCCGTGTAGG
CATCGGCCATGACCAGGAACGGCACCTTTTCCTTCAGCGGCAGCATGTAGTAGTAGCCGC
CCGCCAGTGCGAGCGACATCAGCAACGAGCCTGTGGCGACCCACCACGCACGCCGCTCGC
TGCGGCGCGCCATGTCGGCCACGGTGATCTCGTAGCTGACCGCCTTGGCGACCGACTGCT
CGACCTTGGGACTATTGCCGGGATCCTTCTTGCGGAACATGGATTCTTCCGTACTGCTGA
AACATCAATGGGCGTGGCGCCCCTGCGACAGGCGCGGGGAGCGGCACGTTCGATGATTTC
GAGGTGGACTCAGGTGCCGCTGTTGGAATCAGCGCCCTGTGCCGACGCGGTCGGCGTCGA
GCCAGCGCTCTGCACAACGATCTGGTTGCCAACGATGGAGACGGAGATGCCCTGCGCTGC
ATAGGCCGCCGTCAGATCGATCACGGCCTGCTGAGCGTTGGTGGTGTCGATGCTGGAGAC
CGCGCCGTACAGGGTGAAGTCCGAGCTCAGGCGGTAATCCAGCGTGCGTCCGGAATCCTT
GGCCCAGCGCTCGAGCATGGCTTTGAGCGTGCCATCCATCGGCGAGGCCTGGTAGACGTA
GCTGGAGTACAGCGGGATCTCGGTGGGTGCCGCAGCAAAGCGGTTGACCGGCTTCCAGCG
GCCTCCGAAATCGGGAGCGGACTTGGTGGCGCAACCGGCCACCATCAACGCCGCCACTGC
GGCGATGGACATTTTCGCGATAAACGCCTGATTCATACGGGCTTCACTTTGACGTACGAA
AAAGCAGTCCCGAGCATTGGCCCCCTGGTCGTCCGGCGCTGCGTCGCGCACGCCGGAATC
GGAGCGACGCACTGACTGGCAGCACACCTGCTCCGGCTCCCCTGCAGCCAACGGCTGCCA
ACCAAGTCGCGGGGCCGCCAGACACTGCCGACGACACACCCGCATACCTCACCAACGTCG
AAACCATCCTTGTTTCATGGCACAAACTCCTGGCCACCCTGCTCTACAACATCTGCCATC
CATCACACATTTCTGAACGACATGCACAGGGTCGCACAACCACGCGTCAATTCCATGTCA
GACAAGTCTGAAAATCCATGAACAAATGCCAAATTCTTGACCGAAATCACGAATTCACAT
TCTTAACTACGAATGGTGATCACAAATTCAGCGACGTGAATTAGACGTTCAGCATCGGAA
CGTCCACCTTCGGCAGCAACCTCGAGGTGAAGTAGCGATCCTTGTAGTACCGGATCTTGT
CGCACTTCACCGGGTGAGGTATCCCCTCGTACAGGAACACCTCCATGTCCGGCCCCATCG
CCTTCAGCTCCTGCGGCAGCATCAGCGCGCGCCGTTCCTCGGTGAAGTTGTGGGTCTTCT
CGCGGGCATGGGTGACGTTCTTCCTGCGCACCGTGGTGTAGCCCAGCATGTCCGAGTAGT
CGTTGGCATCCTGCTGTTCGCGCGGCGCGTACAGGATCTGCAGCGCGTGGTTGGTGATGA
TCGTGCGAGAGACTTCCCGGCCGTAGGTGGCGTCGAGTTGGGACATGCTCTGGATGATCG
GCAGCAGGCGGATGTTGTAGCCGGCCATGTAGGAGACCGCCGAGGCGATGATCTCCACTT
TGCCGATCGAGGTGAATTCGTCCATCAGCAGCAGGCACTGGTACTTCAGGTCCGGGTTGG
ACTTGGGCAGTTCCTTGGTGTTGAGGTTGATCAGCTGGCTGAAGAACAGGTTGATGATCA
GCCGGCTCTCGGCCAGCTTGTTCGGCTGGATGCCGATGTAGATGGTCATCTTCTTCTTGC
GGACGTCGGTCAGCAGGAAGTCGTTGCTGCTGGTGGCCTTGTCCAGCACCGGGTTGATCC
AGGGATTGAGCGGCTCCTTGAAGGTGCCCAGGATCGAGGCGAAGGTCTCATCGGCCTGCG
ACAGCATGTTGGCGAACGCCGAACGGGCATTGGCACTGAGGAACGGTCGCTCCGACAGGG
TCTTGAGGTACTTCTTCAGGTCGGTGCCGTCGCCGGAGGACAGACGGTACACCGCACCGA
GCGTGGGCGTGCCGGCGCCGCCCGGGAAACCGCTGCTGCGCTCGTCGTCCCAGTTCTCGA
ACAGGTACAGGGTAAAGGCCATGAACGCATTGCGTGCCTGGCTGACCCAGAACTTCTGGT
CCTCGGCCCCGTCTGGGTACAGCATCGCGGCGATGCTCATCAGGTCCGACACCCGGAAGG
CCGGATCGTCGGAGACGTAGCTGAGCGGGTTCCAGCGGTGCGTGCGCCGGTCCTCGGCGA
AGGGGTTGAACAGGTAGATCTCCTGGCCCTGGCTGGCGCGCCAGCCGCTGGTCAGGTCGA
AGTTCTCCTGCTTGATGTCCAGCACCACCAGCGATTCGCCGTACTCCAGCAGGTTCGGGA
TGACCACGCCCACGCCCTTGCCCGAGCGGGTGGGCGCGGCCAGGATCACGAACTGCTGGC
CATCCAGGCGCACCAGCTTGCCGCCATGGCTGCCGACCACGATGCTCTGGCCGGTCTTCT
TGAACATGCCGTGCTTGGCCAGGTCGGCACCGGTGGCGAAGCGCGCGTCGCCGTGCAGCG
AGCGCTTGTCCTTCTTCAGCAGCAGCACCAGGCCGGCCACCAGCAGCACCAGCAGGGGCA
GGCCGAAGCCTACGTAGCCCGCCCATTTGATCTTGCCCACGAAAGGCGCGACCTGCGGTT
GGCCGATGGCGTGGACGTACTGGTAGTAGGTGTTCCAGGTGAACAGCTGGGTGTCCAGCC
CCAGGAACAGCAAGGTCAAGTAGCCGGAGAACACGAAACCAAGCAACAGGGTCGCCAGCG
TGATGATGGCGATGAGCAGATACTTCTTACTGGGCAACACCCGAATCCTCCATGATGCGC
ACGCGGCGCGACGGCCTAGCGGTGGCGCCAGCGCGACGCCTTCTTCCGCAGGTGGTTCTC
GTTTTCCAGCCCGGGCTCCTCGCCCTCTTCACGCACCAGTTGCAGCAAGCGTTGGCGCGC
TTCGGCCAGTGATATCAGGTCGGTCAGACGATCCCCATCGTCGGCGACGACCGCATGGCC
GACCACATCGCCGGGAGCGTACACCGGCTCGTGGGACACCGCTACCAGCTGGTAGCGGCC
ACGGGTTTCCAGCACATGCCTGAATTCCTGCATCGCACTCCTCCTTGTCGGGGCAACACT
GCGCCCCCTGCCCCGCCATCATGCCGGTGGCAGCGTCATGGGCGCATCCACAACCGCTGC
GGCTTCTGCGCGAAACTGTGCGCGGATATCCAAGGAGACCGCAATGGACTGGGTAGCACT
TGCCCGTACGCTGGCCACCGAGGCCCACGCGGGGCAGATCGACAAGGCCGGCCAGCCTTA
CATCGGCCATGTGGCGCGGGTGGCGGCTGCGGTGTGCGGCGACGATGACGCCGAAGTGGT
GGCCTGGCTGCATGACGTGGCCGAGGACTGCCCGGCGTTTGACGCGCGGATCGAGGTATT
TCCCGCACCGCTGCGCGAGGCGGTGCAACTGCTCAACCGCGATGCAGCACCCGACGCGGA
CAGCTACTACGCGCGCATTGCCGCCCACCCGCTGGCACTGAAAGTGAAGCGCGCCGATCT
GGATGACAACGCCGATCCGCAGCGGCTGGCAATGCTCGATGCGGCGACGGCCGCGCGCCT
GCACGGAAAGTACGCTCATGCCCGGGCGGCGCTGGGCATCTGAGCCGGACGCGACGAGGC
GCGGCGGGCCGGCGTGTCACCGATCAAACGCTGATTTACCCTGAGTGCTGCTGCTCCTGC
TGCAGTGCAGCAGTACAATGGGCGGCTCCCGCCCCCCATCGCGCCCCCGCATGAGCCCCA
ACTCTTCCCTGGCTGCGCGGCTGACGCCCCGCCAGCGCACCCTGATCATCCTCGCCCTTT
CACTGGGTGGCTTCGCCATCGGCACCAGCGAGTTCGCCAGCATGGGCCTGATGCTGGAGA
TCAGCCGCGGCCTGTCGATTTCCGAAACCCAGGTCGGGCATCTGATCAGCGCCTATGCCA
TCGGCGTGGTGGTCGGCGCCCCGATCCTCGCCTTCGTCGGCGCCAGCTTCCCGCGCCGCA
AGCTGCTGCTGGCACTGATGGGCTTCTACGCGGTCGGCAACCTGGCCAGCGCGCTGGCAC
CGAACTACGGCACGATGCTGGTGGCGCGCTTCGTTGCCGGCCTGCCGCATGGCGCCTACT
TCGGCGTGGCGATGCTGGTGGCCGCGGCGATCAGTCCCGCAGGCCAGCGCGGCCAGGCGA
TGTCACGCGTGCTGCTGGGCCTGTCGATCGCGATCCTGGTCGGCAACCCGCTGACGACCT
GGCTGGGTCAGCAGCTGAGCTGGCGCACCGCCTTTGCCCTGGTCAGCGTGCTGGCCATCG
CCACCGTGGCGATGATCGCGCGCTTCCTGCTGCCGGACCCGGATGAAGTACGCACCTCGC
CGATGCGCGAGCTGCGCGCCTTCAACACGTCCCAGGTGTGGCTGGCGCTGGCGATCGGCG
CGGTCGGCTTCGCCGGCATGTTCTGCGTGTTCACCTACCTGGCACCGACCCTGGTGCAGG
TCACCGGCGTGGCCGAATCGTGGATGCCACTGGCGGTGGGCGTGTTCGGCATCGGCGCGA
TCATCGGCAACATCGCCGGTGGCTGGCTGGTGGACAAGTTCCACTTCAAGGCCGCCGCCG
TGGTGCTGCTGTGGTCGATCGTGATGCTGCTGCTGTATCCGCTGGCCGCACAGTCGGTGT
GGACCATCGGCCCGATGATCATCACTGTCGGCACCATGGGCGCACTGGCGGCGGTGCTGC
AGACCCGCCTGATGGACGTGGCCGGTGAGGCGCAGACGCTGGCGGCGGCCTCCAACCACG
CCGCTTTCAATACTGCCAACGCACTCGGCCCGTGGCTGGGCGGCATGGCAATCAGCGCCG
GCTTCAGCCCGGCCAGTACCGGCTATGTCGGCGCGGCTACCGCGATCGGCGGCCTGCTGC
TGTGGTGCGTGGCGGTGATGCTGGACAAGAAGCGCAGCACCGCCGTCGTCGGCAGCCACT
GAACATTGCGCCGGATCGTCAGTTGCTGCCTCTGCGGCGACGGCGATCCGGTCGCAGCAA
CGCTGTATCGCCGGCCACCAGGGTCGGCCGCGCCAGCTCACCGCGCTTCACACGGTCCAG
CACCCGCCGCGAATTGGCTGCACAGTCGATGCCGTCCGGCCGCGCCTGGATGTCCTCGAT
CAGGGCCAGCAGATGCGCCCGGCTCTCTGCCAGCCGCAGCTGCAACGCTTCGATGTCAGC
CACCTTCTGCTGCAGCATCGTGATCAACGCCTCATGCTGCCACTGGCCCATGTCCGGTGG
CAGCAGGGCGCGGATCTCTTCCAGGCTGAAGCCTGCACGCTGCGCGCCCGTGATCAACTC
CAGCAACAGCACCGCCTGTTCCGGATAGTCGCGGTAGCCATTGGCCTGGCGCTGCGCCAC
CAGCAGCCCCGCGTCTTCATAGAAGCGAATGCGCGACGCCGCGAGGCCCGTGAGGCGGGC
CAGCTCACCGATCTTCATCTGCCTGAATCCTCGCCATGGGAGTCTGTTGACCTTCAATAA
AACTTGAAGGTTAGCGTAGCGCCATTCCCCTGTCCTGGAGCTGTCCGATGTCGCTGTTCT
CGCCCCTGGCACTACCCTCCGGTGCCATCATCCGCAACCGCATTGCCAAGGCCGCGATGG
AGGAAAACATGGCCGACGCCGACCACGCGCCGTCCGCTGCACTGCTGCAGCTCTACCAGC
GTTGGGCCGATGGCGGCGCAGGACTGATCATCACCGGCAACGTGATGGTCGATGGCCGCG
CCATGACCGGCCCCGGCGGCGTGGTGCTGGAAGACGACCGCCACCTTGACCGCTTCATCG
CCTGGGCCGAAACGGCACGCTCACGGGGCGCGCAGATGTGGATGCAGATCAACCATCCCG
GGCGGCAGATGCCGGCCGCACTCGGCCAACCGGCACTCGCGCCGTCAGCCGTCGCCCTGG
AGATGGGCGCGCTGTCCAGGCAGTTCGCACCGCCGCGGGCGATGACCGAGGCGGACATCG
AAGAGGTGATCGCCCGCTTCATCCGCAGCGCCGAGCTGGCCGAGCGCGCCGGGTTCAGTG
GCGTGCAGATCCATGCCGCGCACGGTTACCTGCTCAGCCAGTTCCTGTCGCCGCTGTCCA
ATCGCCGCGACGACCGCTGGGGCGGCAGCCTGCACAACCGTGCGCGCCCGCTGCTGGAGA
TCGTGCAGGGGGTGCGCGCCACCGTGTCGCCCACGTTCGCGGTGGCCGTGAAGCTCAATT
CCGCCGATTTCCAGCGCGGTGGCTTCTCGCCCGAGGATGCGCGCGCAGTGGTGGAAATGC
TGGCGCCGCTCGGCGTGGACCTGGTCGAACTGTCCGGTGGCAGCTACGAAGCACCGGCCA
TGACCGGTGCCGCGCGCGACCAGCGCAGCCTGGCCCGCGAGGCCTACTTCCTTGAGTTCG
CGCGTGAGATCGCCACGGTGGCAACCATGCCGCTGATGGTCACCGGTGGCATCCGCCGTC
GCGCCGTGGCCGATCAGGTACTTGACAGCGGTGTGGCCATGGTCGGCATCGCCACCGCGC
TGGCGATCGAGCCGGATCTGCCCCACCGCTGGCAGCAGGGCCGCGACCCGGTGCCGACAC
TGCGCACCATCGACTGGCGCAACAAACCGTTGGCCGCCAGCGCACACATGGCCGCAGTGA
AGTACCAGTTGGCGCGGCTGAGCAGGCTCCGGCCCACGGCGCCGGGTGTTTCGCCCGTCT
GGGCACTGCTGCTGGCACAGGCGGCCGCAAAGTGCCGGACCCGCCGCTACCGGCGCTGGA
TCGGTGCACGCGCAGGAGGATACTGAGCGGGCAGGCTTCTCATCACCGAATCGATGCTTC
ACCATCTGCATGATCGGCGGCAGCCCGTCGCCGGTCGCAACACGCAGAAGGAACCCTCGT
GGCAGCAGGACCAACCAGGAACCACGAAAAGCTGCTCGATGACCTGCTCTCACTGGGCCG
CAACTGGGCGCTGGCCATTGCCATCGCAGGTGCCGGAGCTGCGGTCCATTACAGCGAGTC
GGTCTACGAAGCAGGCATCTGGCGCGACCTGCTGCCCACGCTCTGCTTCCTGGTCGCCAT
CGTCTGGATCGTGCTCAGCATCATCCGCTTCGACCTGACCATCCAGCAGCACTTCGAGCG
GAAATTGTCACGCTGGCTCAGCCGTCTGCTGTATGTCGGGCTGCTTGGCACCGGCATCAC
TGCCGTGTTCTTCGTCACCGAACTGGCGGACAACAATCACATCGCGCGGATGTGCGACTC
GGTGGCCAATGAACCCGGCAGCCGCATCCACAGGTCGGCCGAGTGCCAGCGGCTGTACCA
GCATCGCGCGGCGTACCGGCAGCGTCTGGAATCGGCCGAGGGTGAGTTCGACTGAACGGG
CTTCATCGCGGTCTTCGCGCGCGATGAACACATTTCGTGGATGTGCATTTGGGCACAGTG
CAGCCGACGCCGCGCTCTCGGCCCGTACCGGACCCGCAATGCCCCCCCATCGCGCACCTG
CCCGCCATGATGCCATCGCCTTGCAGGCCGGCATGCTGGGCAGCGTGTTGGGCGTGGCGC
TGTTCAAGGCCATCGCACTGTCTGCGTTGGCGACGGGTTCGATGATGGGTATCGGGCTAT
GGGTGATGGCCTGCGCGCTGCTGGCAGCGTGGGCGCTCGCAGCCTATCTGGCCTGCCTGG
CACTGAGCCGGCGCGTGTTCGTGCTGATGCTGGTGCTGTGCACGGTACTGGTGATCTGCA
TCGCCTGACGCCGGCAGGGGCCGGACTATCGCGCATCTGTTATAGGATAACAAGTGCGGT
TGGTCCGATTGTGCATGCCCGGTGTCACGGATTTGAATTCCATGGCCATCCCGGCATCAC
CCGAGGCCCCCCCATGAACCTGCAGCCCCCGCTCCGCGTGACCCTCATTGCCATCGCCCT
CGCATCGCTCAGCGCCTGCGCCACCTATGACGACAGCAACATGCATCAAGCCTGCCAGGA
GTCGCCGCACCTGAAGGACCTGCCGCCCGAGGTCGCTGCCCGCGAGAGCCGCTGCAACAA
GGGCATGGAAGTGTGGTCGAGCGAGCGCAAGGGCAGTGACAAGCCGCTGGACCTGAGCGG
AAAGAAGAACAATCCCTGACGAAGGTGCGCGCCCGGTTGCCGCGCCTGTCTTGATCGCGC
CCATGCATCCGGCTGACTGCTCCATCACAGCCGGCGCGCGACGATGAGGTCTCCCCACCC
TGTCGAGACTCAGATGCCGGACACTGCCCACCCTGTCATTCGCGCGTTCGAGGCCGTGTT
CGATCTATCGGGCAGCGTGCAGCGCATCACTGCGCTCACGGTCACCTGCCGGCATTGCTC
GTCGACCAGCTCTGCCAGCGAAGACAACCTGGTGCAACTTCCGGGCGGGGCGTTGTTCCG
TTGTGACGGGTGCGGCTGCCATCAACCGGTCAGCCACGCCCGCCTGTCGGACTGGCAACC
GGCGTCGTTGCTGGGTATCTGAGGGCCGCCACGTGGAAATGACTGCGGAACAGCGGAAAA
TACTCCAGGCAATCGCCGCTGCAGAGCCGGTGCGCGGCGATGCCGCAACGTGGGCGGTGA
CCGCCGGATGGGCGGTACAGGCGGAAGACGGGGATATCGATCTGACCGAGGCTGGCCGGG
ATGTGCTCACCGCGCAGGCAGGTCGTAAGGGCTAGACCCGCCGATCAGGCCAGCTTCGCC
TCCCTTCGCGCTGCGCCGCGATAGCGGCAACCTGCTGAACAAAGGGTGCATCCCTGCCAC
GTCAACGGCGAAGTGGCGAGGCCCTTCATGCCCACGGTGTGCAGGGCGTCATGACATGCG
CTCGGCTATGCTGCGCCACCTCCCTGCGCCAATGGCGGCCATGCATCCTTTTCCCTTGCC
AGTCTCTGCACCTGATCAGCTCGCCTACCGACTGCTGCAGGACAGTGACTGGGCCCGCTC
GGCCACTGCCGCAAGCGCACCCGCCGAACTTCGCACCTTGCTGGCGATGATCCTGGATTC
GCCGGAACCCCTGTGGCTTGCCTGGGGCAAGGAAGACAAGGCGTTCTTCTTCAATGATGC
CTATCTGCCGATGCTGGGGGAAAAGCTGCACGGCGCGATGGGCAACCGTCTGGAGGATGT
CTGGGCGGACGTATGGCCGGACGTGGTGCATGCCGTCGACGACGCCTTTGCCGGCACCAG
CCGCAGCTTCAAGAACATGCCATTGATGATGGATCGCGACGGCACGCTGCGCGAAACTTT
CTGGACGTTTTCCTATTCACCGCTGCGCGTCGGCTGCGGCAGTGTCGCCGGTATCCTGTG
CGTGGTCAGCGAGCAGACCGAACGGGTGATCGAGCGCGACCTGCACAGCCGCCAGGTCGC
GGCGATCACCGAGCAGGCGCGGGAGGCCCATCTGGAACTGGTGCGCGCCCGCGAGCAGCT
GCGCCAGTCGCAGAAGCTGGAGGCGATCGGCCAGCTCACCGGCGGTGTGGCCCACGACTT
CAACAACCTGCTGCAGGTCATCACCGGTTCGGTGGACATGCTCCTGCACACGTGGCCGTC
AGACGACACCCGGCGCCGCTACATCCAGGCCATTGCCACAGCCTCGGACCGCGCAACCAA
GCTGACCGCGCAACTGCTTGCGTTCTCGCGTCGCCAGAGCCTGTCGCCGGAGGTCTTCGA
TCTCTGCGAGAGCGTGCACGCGCTTTCGGACATCATCACCACGGTACTGGGTGCACGCAT
CCAGGTGTCGTTGACGTTGCCCGGCACGCCATTGCCGGTGCTGCTGGACCGGACCCAGCT
GGACACTGCATTGATCAACATCGCGGTCAACGCGCGCGATGCGATCGAGGGACACGGCAG
GGTGACCATCGAGGTGGAGCAGGTAACCGCGGTGCCTTCGGTGCGCTTCGCCGCGCCGAT
GAAGGGCGACTTCGCCGCGATCAGCGTGACCGACACCGGAGCAGGCATCGACCCCGCCGT
CGTCGACCGCATCTTCGAGCCCTTCTTCACCACCAAGAGCGTCGGCGCCGGAACCGGCCT
CGGCCTCAGCCAGGTGTTCGGCTTCGTCAAGCAGTCGGAAGGCGAGGTGGACGTGCAGAG
CCAGGCGGGCGCCGGTACCCGCTTCACCCTGTACCTGCCGCTGGCGCAGGCGAGAGAAAT
GACGGAACGGCCGGCGACGCTACCGGGGCTGCAGCATGGTCACGGTGTCTGCGTGCTGGT
TGTGGAAGACAACGTCGATGTGGCCGAATTTGCCGTCGGCGCCCTGCGCGAGCTCGATTA
CAACGTGGTACTTGCGCACAATGCGGACGAGGCCCTGGCGGAGCTCGAACGGGATGCCTC
CCGCTTCGATGTAGTGTTCAGCGACGTAGTGATGCCTGGCATGAACGGCCTGGATCTGGC
CCGTACCATCCGCAGCCGCCTGCCTGGGCTTCCAGTGATCCTTACCAGCGGCTACAGCGA
ACTGCTGGCCCGGGACCCTGGCCATGGCTTCACCCTGCTGCGCAAGCCTTACTCATTGAA
GCAGCTGGCCTCGGTGATGACCGAAGCCGGGCGCTGCGCGCAGGCCGTGGTGGCGTCGCC
CTAGCGGGCGGTCACCGCAGCGAACCGAACCAGCGTTCCAGCGAAGGCTCCAGCCCCGAC
GTGTCACCGCCAGCATCGCAGGCCCAGGCGACGATACCGTCGGGGCGGACCAGCACGGCG
CCCAGTCCCAGCGTGTCGCGCGCCGTGGACATCACGCAGGTGACCGACCGCTGCCAGCGC
TCAATGATCGGACCGAGCGAATCGCCGGTATCGAGCCCCAGCAGCACGCCCTGCCCTGCA
CGCAGCAGCTCTCCCATCCGACGGTCATCAGCCAATTGGACGTCCGGTGCGCTTCGGCCA
ACCCGCGGATGGCTGCCGTCGAGCACCGGTGGCGGTGCTACACCCCACAGCCGCTCGGCG
AGATAGGTGGCACCGTCGCGGGTCGCGGCCAGGTCGGCGATGACCGCCGCCAGCGCGCGC
GACCCGGGGCCTGGCCGCATCAACGCCACCTGCGCACGTGACCAGTCGAGCACCTGCGCG
CCGATCGGATGGCGCTCAGCCTGATAGCTGTCCAACAGCGACTCTGCCACATCACCTCGC
ACCACCGCGGCCAGCTTCCACCCCAGGTTCATCGCATCGCCGATGCCGAGGTTCAGCCCC
TGCCCGCCCAACGGCGAATGCATGTGCGCGGCATCACCGGCCAACAGCACGCGGCCGCTG
CGATAGGCCGTGGCCTGGCGCGCGGCATCGGTCCATGTGGTGGCCAGATGCAACGCCGTG
ATCGTTGCCTCTCGCCCGGACACACACCGCAGCAGCGCCTGGGCGGTGTGCCGGTCCAGC
GGCGTGCGATGGCCGGCGCCACCGTCGAAATCGGCCAGCGCCAGCATGCCCGGCGGATTG
AAATTGCACATGCCGTGTTCGGTGAACTGACGCCCCGGGACGAGCACCGACGGGTCTGCC
AGTTCGACCAGCAGCGTGTGCCCGGTGAACTCCGGCGCCGTCCCTGCGAACACGAACCCC
GATTGCTTGCGTACCGTGCTGCGGGCGCCATCGCAACCGACCAGCCAGCGGCCCCGCATC
AGCCCGCGACCGGTCTGGACCACCATCTGTGCTTCGCGTGCGTGCACCGCCTGCACCGTG
CAGCCACGCTCGATCTGTACACCCAGTGACACCGCACGCTCGGCCAGCACCGCCTCCAGC
GACTGCAGCTCGACCGCCATCTGGGTGGGCACCGGCGTCGGCAGGCGATGGCGCCAGCGC
GCACTGTCCACGTTGTCCAGCGCAAAAGGAATGCCGGCGAAGTGGCCGCCCAGCGGCCGC
GGTTGCGCCAGCCAATGGGCGGTGCCGGGCGGCGGTGCGCCGTTGTCCGGCTTCAGCACC
TGACTGGCGGCAACCGCATCCAGCAGGCCACGTCGATCCAGGGCCTCCAGGGTGGGCGCG
TTCAAGCCGCGCAAGCCAAAGGGCAGGCGTTTCAAGGGTGTCTCGGGCGACGCTGCCTGC
TCCAGCAACAGGACCGAACAGCCGGCCTGGGCCAGCTCGCAGGACAGGAACAGGCCGACC
GGGCCGGCCCCGGCGATGACGACGTCGTACAACATGGGATTTCCCTGTGAGCGCCGGGCC
GGCGCTCTGGCGACGCCAATGTTACACTCGGTATACGTTTCCACAAGTGAACCGCCCATG
ATCCCGCCCCGGGGCCGCCGCGAGCAGCGCAAGACCGAGACCCGACAGACCATTTCGGAC
GTCGCCACCGAACTGATCATCCGCCGCGGCTTCGAAGCCGTGTCCATGTCCGAGATTGCC
AATGCGGCGGGGGTCTCGCGCAAGACGGTCTTCAATTATTTCGCCAGCAAGGAAGACCTG
GTGTTCGACCGCGATGAGGAGGCCCGGACCCTGCTTCGCGAAGGCATGGCGGCGCGCCGT
GGCATGGCCCCGCTGGCCGCCTTCCAATCGCTGGTGCGGGAGCTGCTGGACAGCGGCCAT
CCGCTGTTACGGATCAACTCCGGTGCAGCGGCCTTCTGGGCAACCGTGGCCGACAGTCCG
GTGCTGGTGGCGCACGCGCGACGGCTGCAGGCACAGCTGGCCGACGACCTGGCCCAGCTG
ATGGCCGACGCGGCCGGTCGGCCCGCGCAGGACGCGGAGGCACGCCTGGGCGCAGCCATG
CTGCTGGCGTCGATGGTGGCCGCCTATGAGAGTGGACTGGCCAGCCAGCAGAGGGGCGAG
GATCCGCGCCAAGCGATGCTGCAGCTGATCGTGCGCGGTGGCACCGGCGTGCTGGTGGCC
TTGGCCGGCACCCCATATACCGACCCGGGCCTGCGTCCATAGCGCAATCGGGGGATAGGT
CACGAAGCGTTGCAAATGCTAATCTTTCTCATTTGCAGCCCGTCCCGACCCCCTCATGCC
GCTTCCAACCCCGCTCAAGCACGCCCTCTGCCTGGCGCTGCCCCTTTCCCTGGCTACGCC
TGCACTGGCCTCCGAGGCCTCCGCTGACACCCCGAAGGACCTGGACAAGGTCGAAGTCCG
CGGCCGCGCGCAGACCCTGTACCGCGCCAACGATGCGGCCGTCGGCACCCGCACCGATAC
CCCGTTGGAACTGGTGCCGCAGTCGATCCAGGTCGTGCCGCGCGAGCTGATCGACGACCA
GGCCGCGCGCCAGGTCACCGATCTGTACCGCAGCATCAGCGGCATCAGCTTCTTCAGCTA
TGCCGGCGTCACCCTGCGCGGGTTCCGCCAGGAGAACGTTCTCTACGACGGCCTGCGTGG
TGATCCCTATGCGGGCTTCTCGGTGCCGCAACTGTTCAATATCGAACGCGTGGAAGTACT
GAAAGGTCCGGCCGGTGCGCTGTACGGCGGTGGTGATGCGGGCGGTGTCATCAACTATGT
AACGCGCAAGCCCAAGGCGCGCGCCGAACGCCGCATCGAGCTGCAGGCAGGCGACAAGGA
CTTCCGCGCCGGATCGATCGAAGGCACCGGCCCCTTGAATGCCAGCGGCAGCATTCGCTA
TCGCGCCGGCCTGTATGCCGACAGCGAGCAGGGCGTGCGCTGGAATGCCGACAGCGAAAG
CGTGATCGGCGATGCCTCACTGGCCTTCGATGTCGGGCAGACCGGCGAGCTGGTGCTGCA
GTTCACCGACATCACCCAGAACCTGGGCGGCAACCGCCTGCGCGGCGTGCCGGTGAACGA
TGCCGGCAGCTTCCTGACCGACCGCCGCTGGAACCACAACGAGGCCAGTGACTTCCTCGA
CATGCGCGCCAAGGTCGCACTGGCGCAGTATCGCTTCGCACCGCGCGACAACCTGGACGT
GGACCTTGCTGCGCGCTGGTTCAGCAACAACGAGCACCAGATGTACCACGAGCCGATGGG
GCTGATTGATCGTGACCGCGACGGCGTGGCCGAGTGGATGACGCGCCAGCTGCGCAACCA
GATCCGTGACAACACTGCCTTCACCGCCAGCGGCAATGCCGTCTGGCGGATCAACACCGG
CCGTATCGAACACAAGGTGCTGTTCGGCGCCGACGTGTACCAGCTCGACGCCGACTTCAC
CGCGCAGACCGCCAACAGCGCCGACCTGGCACGCGGCGCCGGCCCGGTGCGCGGCATCGA
CCTGTTCAACCCGGTCTATGGCGCGAGCACCTGGCATGACTACAACCTGGCCGCCCTGCC
GTGGCGCAGCACCGCCACCCGCAGCAAGCGCTACGGCGGCTACCTGCAGGATGAGCTGGC
ACTGGGCACGCGCTGGCATGTGCTGGCCGGGCTGCGCTGGGATGGCTTCAAGGATCAGGA
CCGCATGGGTGGCGGCAGCGTGGATGGCAACGATCTCAGCTGGCGCCTGGGCAGTACCTT
TACCGTCCGGGACGGCGTGAACCTGTACGCCAACATCGCCAGCGGCTTCGTGCCGCAGAG
TGCCACCAACCAGAACCCGGCGGCCGGCGGACCGTTCGACGCGGAGCGCAGCAGGCAATG
GGAAGTCGGCCTGAAGTCCCTGCTGGCCGACCGTGTGACCCTGAACATGGCGGCCTACCG
CATCGACCGCAGCAACATCGTGCAGGCCACCGGCGAGGTGATCGGCGGGGTAAACCAACT
CGCTGCACTGGGCCTGGTACGCAGCACGGGCATGGAACTGGACCTGCTGGCCGACGTGAC
CGAGCGCTGGGTGGTGAACCTGACCTACGCCTACAACGACGCATGGGTGAAGGATGCCGG
ACCGAACGGCATCACCAATGCCTCCGGCGACCGCTTCGCCAATGCGCCACGCAACAAGCT
CGGCCTGTGGACGCGCTACGACCTGCCGTCGATCAACTCGGCCATCGGCTTCGGCGCCGA
CCATGTGGGCGAGCGTGTCAGCCTGGATGGGCAGGCGGTCAAGGCATACACGGTATTCGA
CATGAGCTGGAAGACCACGTGGAAGCAGTGGCAGTTCCAGGCCAACGTCAAGAACCTGTT
CGACAAGGTGTACGCGGCCAGCGGCTTCATCGAGCGCAACGGGCATTTCCCGGGCGAGCC
GCGGCGGGTGTATGTGCAGGCGGCTTACAGCTTCTGACACCGCGCAGCAGAGCGTGCCAA
GGGAGGTGGCAACCCACCTCCCCTGCCCAGGTCAGTGCGAGCAGGACACCAGCATCGAGC
GGGTGGCCATCTGGGTAGAGGTGAAGCCGTTCCTGTTGCCCACCGCGATGGCATTTCCTT
CATCGCCATCCTTGCTGAAGACCACATAGCCGCCTGGGCACATCTGCCCGGCCTTTTCGT
AGCAGCCACTCCAGGAACTGGAACCGCTGCAGTCGATGGAAACACCACGGCGGCCATCGG
GGGTGACGGTCATTTTGGCAGTGGTGCAGCCACTCAAGGCGGCAACCAGCAACAGCGGGA
CGAACAACTTCATGGGCACTCCAGGGGTTGGGGATCAGCGAACGGGCGCCAAGGCTGGAG
TGCGCGGATTGCGCGAACCTTGCGCCGGGCGGCCCGCGCCGCAGCGGGTGTTGCGGCGTC
ACCGGCAGGCCCCGAAGGAACGCCATGTTCACGCAATGTTCCTGTAATACGGTGCCGGCG
CTTGCCGCCCGCCTTATGCCTCCTTCCCGCCTGACGCCTGCCGATGCACATCCTGCTGAT
CGAAGACGAAGCCGAACTGGCTGCCACCCTGAAGTCTGCCCTGCAGCGGGAGCGCTACGT
CGTGGACCTGGCCAGCACCCTGGCACTGGCCCGCCAAGCAGCACTTTCCGGATCACACGA
CCTGGTGCTGCTGGACCGCACCCTGCCCGATGGTGACGGGCTGGGGCTCATTCCCGTGCT
GCGCGGGCGCAATCCGGGGGTGCCGATCATCGTGCTCAGCGCACTGGGACAGTTGCCGGA
CCGCATCGCCGGCCTGGATGAGGGCGCCGACGACTACCTGGCCAAGCCCTTCGCGCTGGA
AGAACTGTTCGCGCGGATCCGCGCGGCCGGGCGCCGGCCGAGCGGCATGCAGGTGGAGCC
GGTGAGCATCGGCCGGCTGCTGTTCGACCCCACCTCGGGCGAAGCCAGCGTGGGCGGACA
GCGACTGGAGCTTCCGCGCCGCGAGATCCGCGTGCTGGCGGCCCTCGCCCGCCGGCTGGG
CCGCACCGTGCTTCGCGAATCCATCGAGATGGCGGTGTACGGCTTCGACGACGGCATCCA
TTCCAACACGCTGGACTCGCATGTCTCACGCCTGCGGCGCAAGCTGGCCGACGCGGATGC
GGGGGTGGAAATCCATGCCATCCGCGGTGTCGGCTATCTGATGCGGGAAACGAAGTAATG
GCGCTTCGTCCCTCACTGAAGCGCCCGCTGATCGTCAAAACCCTGATCTACCAGCTGCTC
GCACTGCTGGTGGCCTTCTTCGCATTGCTGATGGTGCTGGTGCGTGTCGACAGCGGCGGC
TACTACACCATCCAGACCTTCGCCCCGGTGGCGGCAGAGGCCGTTCGTCGGGACAGCAAG
GGCGAGCTGTATGTGCAACGCACACCGGCGCTGGACGAGCTGCTGAAGATCGTCCCCGGC
GCGTGGTTCATCGCCGAGGATGAGCAGGGCCAACATGTGACATTCGGCCACGTTCCGCCC
GCCTACGCCTCGCTGGTCGGCGCCCTCGACGGCATTCCCTATGGCGACCTGCGCGGACGC
GGCCGCAACGACGGCCTGGCCGTGGTGATACGCCAGCACAGCGGTCCGGCCGGCAAGCTG
ACCATCATGGCCCATGGCGAAACCGATTCGCTGACCTGGCAGATGGCGCTGGCCGCACAC
ATCATCACCCTGCCGATCTTCCTGCTGCTGGGCCTGGCCACCATCATCCTGACCCCGATC
ATCGTGCGCCGCGCCCTGGCTGGCGTGGAGCGCATCGCGCAGGAAGCCCGCAACATCTCT
GCCAGCCGTCGCGGCATCCGTCTGACAGAGACCGCCGTACCGGTGGAGATCGCACCGCTG
GTGACCGCGGTGAACGAAGCGCTGGACCGACTGGACGAAGGGCACGAACGGCAGCGCCGC
TTCATCGCCGCCGCCGCCCATGAGCTGCGTACACCGATCGCCATCCTGCGGGTGAAGATC
GATGCCACCGACGATTCCACCTCACGCAGCCTGGCGGTGGAAGTCGCTCGGCTGGCAACG
CTTGCCGAGCAGCTCCTGGACCTGCACCGCATGGAAGCCGATGGACCGAAGGACTCCCTC
AACCTGGCCCGCGTGGCCAAGCGGGTCGTCGCCGATCTGGCCCCCCTGCTGATCCAGTCC
GACAAGACGGTCGCCGTGGCAGTGGAACCGAACTTCCCGGTGCTGGGCGAGTCCGGTGCC
ATCGAACGGGTGCTCTCCAACCTGGTACTGAATGCCGCCGAGCACGGTGGACGTCATATC
ATCGTGCGCGTGCAGGGCAGCTGCCTTGAGGTGGAAGACGATGGACCCGGCATTCCAGTC
GACCAGCGCGAACGCGTGTTCGAGCCTTTCCAACGCCTGCGGCCCCGGCAGACAGGCGCC
GGATTGGGATTGAACCTGGTGCGGCAGGTGATCGACCGCCACGGCGGCCACGTCACGATT
CTGGATGCGCCCGGTGGTGGCGCCCTGATCCGCGTCGAGTTCCCCTCGCATCCAGGCGTC
ACCAGCGCATTGGCGCCGGAGTACTGAGCGCATCGCTTCCACGCGGATGACTATGCGCGG
ATGACTACTGGCTGTCCGCGCGCCAGGACTGCGGTTGATGCGCAAGGTTGCGGCAATGTT
CGCTGCCCAGCATCCAGGTGAGCAGCACAGCAGGTGCTGCGTCCGGAACTGACAGGAAGC
CTGCATGTGACACAGGGAGCTCCTCCACCGCCCTCTTCCACCCCTGCGCCGCCGCCTCGG
AATACGCCCAGCCTGACCGCCGCAGCATGGAACTGCCGCGCGCATGCAGGCCGCGCGCGT
GGGTTGGAACACTGGCCGCACTGGCTGCGGATGATTCCCGAACGCGAGCGGGCCGGCGTG
CTGATCCGCCTGTTCGCCGCGCTGTTCCTGCTGCTCCCCGGCCTTGCGCTGGTGGCTTCC
GCGTATCGGCACGCGCATGCAACGGCCACTGCCGTGCTGGTGTTCGTCGCCGTGCATGCC
GCACTGCACATGCTGGCCGTGTGGCGAGGGGCTGCACTACGCCCAGCTCCCCCGCTGCTG
CGGACCCTGGATACGCGCGCAGCCGCCGTGATGCTTGCTGCCACGTTGATGATCATCGCG
ATCGTCGCCGCCACCGCAACCCTGCCGGTTGCGGTCTGCACCGTGCTGCTGGTCGGCGCG
TTGTGCCAGCTTTCGACCCTGCCCACGCCGGCGCAACGCCTCCGCCACGTGCTGTTGGCG
CTCGGTAGCATGATCCAGTTCATCGCGATGGCACTGCTCACGCAGGGCATTGCCCACTGA
CACGCCTGCACCATCGCAAGGTTCGCGCAATCCAGCGCATCGAGACTCGACCACCATCCA
CACCTGTCACCCCAGGCGTGCATTCCAACAGTCTCGAGGATCCACGATGCCCTGTCTCTT
CCGGATGCCGCGCCGATGAGCGCCACACCGCGCAGCCGCCGCCGTGTGCTGATCATTGCT
GCCGCACTCCTCTGCACAACGTTGGCACTCTTCGCCTGGCTCCGGCCCGTACCACCACCG
AAGCTGCAGGTGGCACCGGTAACCCGGGGCAACATTGAACAGGTCGTTGAAGCCACTGGA
ACACTGAAGCCCTCGCGGCTGGTGAGCGTGGGCGCGCAGGTCTCCGGCCGCATCGAGGCC
CTGCATGTGAAGCTGGGCGACAAGGTGAAGGCCGGCGATCCGATTGCCGATATCGATTCG
CGCACCCAGCGCAACGCATTGCTGAGTGCGCAGGCAGCACAGCGCACCGCGCGCGCCAAC
CGCGATGCGCTGGCCACCGACCTGCGCCAGTTCGAGCTGACATTGCATCGACAGCAGCAG
CTGGTGACCTCGCAGTTGGTGGCACGCGCCGACGTCGATGCGGCCAAGGCCAAGGTCGAT
GCCACCCGGGAACAGATCGCCGCGCTGGAAGGTGAGATCGTGCAGCGGCAGACCGCCGTG
GATATCGCACAGACCAACCTCGAGTACACCCGTATCACCGCCCCCACCGACGGCACCGTG
CTGGCCGTGGTGGCGCGCCAGGGGCAGACCGTGAACGCGGTACAGAGCGCACCGACCATC
GTGATGCTGGGCAACCAGGACGTGATGACGGTCTACGCGGAAATCTCCGAGGCGGATGTT
GTGCACACGTCCGTTGGTCAGGAAGCGTACTTCACCATTCTTGGCGACGCGGGACGTCGC
TACAGGAGCACGCTGCGCGACATCGCCCCGGCTCCGGAATCGATCACCCAGGAAGACGCC
TCCGCCCTTGCTTCACCCGCGACCGGCGGTGGCAGCCGCACCGCCATGTACTACAACGGG
CAGTTCGACGTCGCCAACGCCGATGGCCGCCTGCGCAGCTACATGACCGCGCAGGTGCGC
ATCGTGCTGGGTCGCGCCGACAACGTACTGACGCTGCCCTCCGCTGCGCTCGGTGCACGC
GCGGCCGATGGCAGCTACAGCGTACAGGTGCGTGGCGCGGACGGGCACGCCCATGCGCGC
CGCATCACCATCGGGCTGGACGACCAGATCCAGGTGGAGGTACGCAGCGGCCTGAAAGAG
GGCGAACAGGTGGTGCTGGCGCAGGCCCGGGACGAAGCCGCTACCGCACACGCGCCGTCG
AAATGAGCACATCCACCACCGCCCCTTTGCTGCGCGTACGCGGCATCCGCCGCGAGTTCG
CGGCCGGCGAACAGACCCTGGTCGTGCTCGATGGCGTGGACCTGGACATCCACGCAGGCG
AACTGGTGGCCATCGTGGGCCAGTCCGGCTCGGGCAAGTCCACGTTGATGAACATCCTCG
GCTGCCTCGATCGCCCTTCCGCCGGTGCATACCAGATCGCCGGACGCGAAACCGCTCAGA
TGTCGCCCGATGAACTGGCCGAACTACGCCGCGAGCACTTCGGCTTCATCTTCCAGCGCT
ATCACCTGCTGACCGACCTGACCGCATTGGGCAATGTAGAAGTGCCAGCGATCTATGCCG
GCATGGCGGGGGCCACCCGCCGCGCCCGCGCGGCCGAGCTGTTGGCGCGGCTGGGCCTGA
GCGAACGTATGCAGCATCTGCCTGGCGAGCTGTCAGGTGGCCAGCAGCAGCGTGTTTCGA
TTGCGCGCGCACTGATGAACGGCGGCGCGGTGATCTTCGCCGATGAGCCGACGGGTGCGC
TGGACACCCACTCCGGCAGGGAGGTGATGAAGATCCTGGGCGAGCTGCATGCCGAGGGCC
ACACCGTGGTGCTGGTGACCCACGACATGGCCGTGGCCGAATATGCCCAGCGCATCATCG
AGGTCCGCGATGGCCGGGTTGTCGATGATCGCGCCACGGGCAGGGTCTCTGCCGTGGATG
GGTCAGCGGCGGCCCCGCCGCAGCGCGGCGGTGGCAGCGGCTGGCAGGCGGTGCGTGACC
GCTTTACAGAGGCGTTCCGCATGGCCCTGCGCGCAATGAACGCGCACCGCATGCGCACCT
TCCTGACCATGCTCGGCATCATCATCGGCATTGCGTCGGTCGTCTCCGTGGTCGCGCTGG
GTACCGGCGCGCGCCAGGCCATCCTGTCCAACATTTCCTCGCTGGGCACCAACACCATCG
AGATCTATCCCGGGTCCGGCTTCGGCGACCTGCACTCGACGCGGGTGGAAACGCTCACCC
CCGGCGACAGCGTGGCCCTGGCCGGGCAGCCGTTCGTGGACAGCGCTACACCCGGCGTGG
CCACCACCGGCACCGCGCTGCGCGGCAACCGCTCGGCCAGCGTGCAGGTGCAGGGCGTCA
GCGAGCAGTACTTCCGCGTGCATGGCCTGCAGCTGGGCGAAGGTGCCTTCTTCGGCCCGG
CCGCCGTGGCCGGCTACCAGCAGGTAGTGGTGATCGATGCCAACACCCGCGCCCGCTTCT
TCGCTGCGGTGGACAATCCCATCGGCCAGACCCTGCTGCTGGGCAACGTGCCGGTGCGCG
TGGTGGGCGTGGTGAAGAAGGACGCCGGCGCGGTCGGCGATGCCTCGCTGCTGCGGGTGT
GGCTGCCCTACACCACCACCATGGCGCGCATGCTCGGGCAGAGCCACGTTTCCAGCATCA
CCGTGCGTGTCTCCGATGCCATCAGCATGGAGGCGGCCGAGCGCGCCATCGGACGATTGC
TGGCACGCCGCCATGGCAGCACCGATTTCTACATGAGCAACAACGCGCAGATCCGCCAGT
CCATCGAACAGACCACCGGCATCCTGACCATGATGATCAGCTCCATCGCCGCCATCGCGC
TGGTAGTGGGCGGAATCGGAGTGATGAACATCATGCTGGTGTCGGTGACCGAGCGAACAC
GCGAGATCGGCGTGCGCATGGCGGTGGGCGCGCGGCGCAGCGACATCCTGCAACAGTTCC
TGATCGAATCGGTCCTGGTCTGCCTGCTCGGTGGCGTGCTCGGCATCGGCGTGGCCCTGG
CATTGGGGGCAGGGTTGGCGCTGGCCAACGTGGGTTTCAGCCTTGTGTTCTCCGCCAATT
CGATCCTGGCCGCCTTCGCCTGTTCCAGCCTGATCGGTATTGGCTTCGGCTTCCTGCCAG
CACGCCGCGCCGCGCAGCTGGACCCGGTCGAAGCACTGGTTCGATAGCCAGTGACGTTAC
CTGCAGTGACGGCAGGTTCGCGCAATGTCTGCGGGCTCTACTGGAGCTACCAACAATGTC
CGCACAGGAGCTGGACGATGTCTCTGAAGCCAGGAAGAACCGCACTGCTGCTGGCAGCGG
CTGCACAACTGATGCTGCTGTTGCCCTACTCCGGCGACGCGCATGCGCAACGCGGTAACC
GCTACAACCCGCAGTGGGACCAGGACTACCGTGACCGCGATCGTGATGCATGGGAGCGTC
GTGAACGCGAGCGTGAGCGTGACCGGGAACGTGAGCGCCGCCACGATGCCAAGACCACCG
GTGTGGTGGTGGGCGTGGTGGGCGCAGCCGTCGTGGCCGGTGTGATTGCCGCAGCCGCCA
AGCGCGAACGCGAGACCCGCGAACGCGCCGACTACTGCATTCGCCGCTACGGCAATTATG
ACCGCCGCAACGATACCTATCGCGGCGCCGACGGCTACACCTATCCCTGCCGCTGACCTG
CACATCTCAAGGACATACGACCCATGAAGAAGACCGCTCTGTTGATCGCATTGTGCGCCG
CTCCGCTGGCCTCCCAGGCCGCGCCGGCTGACCCGAAGCAGGCCTACATCGATTCCACGT
TCACAGCGATGGACACCAACAAGGATGGGCGCGTCGACAAGGCCGAATACACCAGATTCC
AGCAGGGGCGCTTCAGCAAGCAGGCCGATTCGATCGACGCCGCGTTCAGTGCCATGGACA
CGAACAAGGATGGCAGGATCAGCAAGGATGAAGCCACGTTGGTGCCGGAGATTGCGAAGT
ACTTTGCGGGCCTGGACACCGATGGTGATGGCTATCTGTCGCTGAAGGAGATGCAGCAGG
CCATGGTGGCCGCGCAGACGGCAGACGCCCCGGCGAGGTAGCGCCCCGGTACTGGATGCC
AATCCACATCGCCTTGGTGGGTGCCCACCCTGGTGGGCACGGCTGCGTCACCGCGCGCCA
GGGCCAGAATGCCCACCAAAGTGGGCGGCTACCGCAGCGGTGAAATGGCATCCACCCAGG
CGGACATCTACCCGGCTGGTACGCGTCGGTCGCCAAGCGAACTCAGCAATGCCCGCGCAC
CGAGTTGCAAAGACCGCGTGAGGCGAGGCTGCGACAGGCCGGGACCCTAGCCCATCCGTA
TCGCCGGGATGTCGCGCGCCTGCGCATCGACCTCCTGCTGGCGCTGCGCGTGTGCCTGTT
CACGATCCGCACCGACTGCCTGCAGGGCCTGCAGTGACTGCTCGACCGGCGTCTGCACCG
CCCGGTCCGTGGGCATGGAGGCCCGCAGATGCGCCGGATCATTCAACTCGCCCTGCACCA
CGAACACGTTGCGGCCGGCCGGGTGATCGGCAGTCCGCGCGCTCAGCAGCACATGGTCGG
CGCGTTCGAGCTGGTTGTGGCGCGCCAAGGCCATCACGCTCGCCACCAGGCGCTCGCTGT
TCTCGTCGTGGGTACGCCCGGCGCCGGCATCGATCGCGGCCACGCCTTCGCGCACCTGCT
GCATCAATGCGTACTCACGGTGGCCGGGTCCAATGTCGGCCAGACGGGTCGCTACCTGCG
CGGGATCCGGCACGTCGTCCACGGCTGCGGTCAGCGGGCTGCGGGTGATGGTCCGGTACG
GGTCGTCCGGGTGGAACTGGGTACGTTTTTCCTGCCGTTCCAGACGAACGTCCCGCGCGT
CGTTGAGTTCAGCGATGCGGGCCGGATCGGTGATCTCACGCATCGACATGTGGCCACCAC
CCGCGCTGACACTGGCCCATTTCCTGTCCGCTTCGAAGTACATCGCGTAGTAGCTGTTGC
CACCGATGACGTTCGGATCGACCGCCGAGCGCCCTTCCAGTGCCTGGGTGGCTTCCAGCA
CGCTCAACCGGGTCAGGTATTGCCCGCCCTTCGTCCATCCCATCTGGCTGATGGCATCGA
CGCTGGTGTTCCCTACGCGCGGGCCTCCGGCGTAGTCATTGTTGAGCATGTTGGTCCAGA
TCTGTTCCAGCTTCTCGGGGCCGCTCTTCTGCTCAGCCGCCTGCAGCAACACGCGCGGCG
TCCAGCAGTTGGGATCGAGTTCATGCCGTTCGAATGCCCGGTCGTGTGCCAGCATTACAT
CCTTGCCGGGAAGATTCAGTGCAAATTCGGGACGCCCCTGCTCCATCCAGAACAGGCGTC
GCTCCAGGTCCTGGCGCAGAAGCGTCTGCCCAAACATCTCCCATTGCCGCTCGCTCAGCT
GCGCATCGGGAAAGCCGGAGCCCTTGCCTTCCTGATCTCGGGCGTAATCCTGTGCGTAGC
TGTTTGCAACGCGGCCTGGCAGGCTGTCGTTGCGAACAACACCCAGCGCAAGCGTGCCAT
AGCCATCCGCATTTGGCAGCTGCGACAGATAGTTCCAGTACAACTCACGGTTTCCGGCCT
TGGCATAGCTGGCCAGAATCCTGAGATTCTCTTGCGTCAATCCGCCCATCGCCTGCTCCT
GAATGCACTCACTGCCGGACGCGGGAGCGCGCGAGAAGATCCCGCACCGCATCTTCCATC
CGCTTCCAGTCCGCCAGGAAGGCCCGCTTGTAGTTCAGCGAGATGGAAAGCTTGTTCTCC
ACATCCGAGAAATAGTGGAAGCACCCCGCAGCGGCTTGCCCTTGCTCACTGATGACCTGA
TCGCCCTGCAGGCGAACGCCATCCCCCCGAAACGCCGTGCTTTCGCATTTGATGAATGTG
GTCAGGCTGCCGTTGGGAGCGCGCGCGATGTACCAGTCATCTTCATAGGCAGGATTACGG
GTGGGCGGTTTTCCATAGCGTGCCTCGTATTCCTTCGAGAAAATCCCCATCCTCGTTTCA
TCAATGGCGTAAGGCGTCAGTCCCATGACGTCGGGCCGCGCAATACGCAGATCGAGTCGA
TCCCGAGGATCCCCTCGCTCCACCGATCCTTCCTCGGCGGATGCCTGGTTGGAGGACAAT
CGCTCCAATGATGTTTCGATTGGCGCACGATCGATGTAGTCGATCGCCACAGCAATTTCC
TTCCGGAAATCATTCGTACGCGGATTCGCCCGGGCACCCGGCGGCGTCGGCTTCATGTCC
GGCCACTCGATGACCAGCGTCACGCCCTCGCCGGGCCACGGTGCGATCTGGCTGTCCAGG
TAGTTGGCCGGAATGCGGAAAGTGTTCGGCCCGAGCTTCACGTCCACGGGCGCATCGGTA
TAGGTGTGGCCGTTGATCGTGCGGCCGGTCTGCGTTGCGCCGGACATGGCGGGATTCCTT
TCGTGTTCGGTGGACGGCGGCCGCGCACACGCGCCGGCACTCACCGCGACGGCAAGTGCA
AGCGTCAGGCAACGGCCGGGGGACATCACGTGCATGGGCATTCCATTGCAGAGTTCCCAA
TCGATTATAGGTAAAACTGCGGAGGCGAACGAAGGGTCCGCGCCCAAGGCTTAAAGGCCT
AGGCGAAAACCACTTTAGACCCGAGCCCGTGACCGGCTCACCCGGGGGGCCGGTCAGGCC
ATCCGCATGGCCGGGGTGTCGCGCGCCCGCGCATCGACCTCCTGCTGCTGGCGCTGCGCG
TGTGCCTGTTCACGTTCCGCACCCACTGCCTGCAGGGCCTGCAGTGACTGCTCGACCGGC
GTCTGCACCGCCCGGTCCGTGGGCATGGAGGCCCGCAGATGCGCCGGATCATTCAACTCG
CCCTGCACCACGAACACGTTGCGGCCGGCCGGATGATCGGCGGTCTGCGCGCTCAGCAGG
ACATGGTCGGCACGTTCAAGCTGGTTGTGACGCGCCAAGGCCATCACGCTCGCCACCAGG
CGCTCGCTGTTCTCATCATGGGTACGTCCCGCGCTGGCATCGATCGCGGCCACGCCTTCG
CGCACCTGCTGCATCAAGGCGTACTCACGGTGGCCAGGACCAATGTCGGCCAGACGGGTC
GGGGCCTGCGCGGGATCCGGCACGTCGTCCACGGCTGCGGTAAGCGGACTGCGGGTGATG
GTCCGGTACGGGTCGTCCGGGTGGAACTGGGTTCGCTTTTCCTGCCGTTCCAGACGAACC
TCGCGCGCGTCGTTGAGTTCGGCGATACGGGCGAGGTCAGTGATCTCCCGCATCGACATA
TGGCCGCCACCCGCGCTGACACTGGCCCACTTCCTGTCCGCTTCGAAGTACATCGCGTAG
TAGCTGTTGCCACCGATGACGTTCGGATCGACCGCCGAGCGTCCTTCCAATGCCTGGGTA
GCTTCCAGCACGCTCAACCGGGTCAGGTACTGCCCGCCCTTCGCCCATCCCATCTGGCTG
ATGGCATCGACGCTGGTGTTGCCTACGCGCGGGCCCCCGGCGTAGTCATTGTTGAGCATG
TTGGTCCAGATCTGTTCCAGCTTCTCGGGGCCGCTCTTGTCCGAGGCGGCTTGCAGGAGC
ACTCGAGGAGTCCAGCAATTGGGGTCCAGTCTGTGCTGCTCGAAAGCGCGGTCATGAGCC
AGCATGACGTCAGCGCCAGGCAGATTCAGCGCGAGATCCGCACGTCCGTTTCCCATCCAC
GCCTGTCGAAGCTCCAGATCTTCCCGCAGCAGTGTCCGCCCGAATGCTTCCCACTGGCGC
TCGCTCAGCTCGGCATTTGGAAAGCGCGAACCTTCGTCATTCTGAGATCTGGCATGGCTT
TGCGCGTAGGCATTGGCCACGCGTCCAGGCAAACTGTCATTACGTACCACACCTAGCGCC
AGCGTACCGTAGCCGTCCGAACCCGGCAGTTGCGACAGGTAGTTCCAGTACAGCTCACGA
TTACCGGCATCTGCATAATCGATGAGGATTCTGATGTCCTTCTGGGTCAGGCCGCTCATT
GCTTTCTCCTTGAGCCTCGTCGTTTAGCGCGTCCGTGCTGCAGCAAGAACATCGCGAACA
GCATCTTCCATGCGTTTCCAGTCTTTCAAGAAAGCTCTCTTGTAATGCAGGGAGATGGAT
AGGCTGTCAGAGATATCGACAAAGTAGTGAACGCATCCGGCAGCCACAGGATCGTCCAGA
TCAATGACCTCGTCCTGCGTCAGGCGCACTCCGTCCCCCAGGAACGTTGCGCTATCGCAC
TTGATGAAGCTTGTCAGTCCCCCAGCACCGTCCCGTGCAACATACCAGTCGCGCTCGAAT
GCCGGATTGCGGACAGGCGGCTTCCCATACCGGGCCTCGTACTTCTTCGCGTACAACACC
ATCTTCGCTTCATCGATTGCATAGGGCGTCAGGCCCAAGGTCTCCGGCTGTGCAACGCGT
TGATCGAGACGGTCCCTGGGATCCTCCCTTTCCACAGAACCCTCCTCCGTGATGGCTTCA
TTTGAGGAAAGCCTTGAAAGCGAAGTCTCAATTGGAATGCGATCGATGTAGTTGATACGA
ACAGCAATCTCCTTCCGGAAATCATTCGTACGCGGATTGGCCCGGGCACCCGGCGGCGTC
GGCTTCATGTCCGGCCACTCGATGACCAGCGTCACGCCCTCGCCGGGCCACGGTGCGATC
TGGCTGTCCAGGTAGTTGGCCGGAATGCGGAAAGTGTTCGGCCCGAGCTTCACGTCCACG
GGCGCATCGGTATAGGTGTGGCCGTTGATCGTGCGGCCGGTCTGGGGTGCGCCGGACATG
GCGGGATTCCTTTCGTGTTCGGTGGACGGCGGCCGTGCACACGCGCTGGCACTCGTTGCG
ACGGCGAGTGCAAGCGTCAGGCAACGGCCGGGGGACATCACGTGCATGGGCATTCCATTG
CAGGGTTCCAGCGCCACTATAGGGAACCGGGCGTCAACGGAACAGGAACCGCGTCGCAGC
CCTTCACGGCACCAGGCAGCGTTCCACCTGCAGCGACAGCGCCTGGCAGGCGTTGAACAG
ACCTTCGACCACGGCGGCGGAGGGACAGCAGGCAGGATCGTCGTTCTCCCGTGCCACATG
CGCGGCATGCAGCACCGCGGTCAACGCCGTGATGCCCGAAACGCTGCGGGTCGCCAGGGC
CATGTCGAAGGCGCGGCCGGGGCTCAGGCACATTTCACTCCAGGCCTCGCCATCAGCGCG
CAGGTTCCTGCCGTGGCCTTTCAGGTGTGCAAAGAATGCCGATGGGGTGACGAACTCGGC
TGATTCGCGGAGCGCGTCCTCCAGCGTTTCGGCCAAGGCAGCGGGAAGATCAAGTACAGC
GGCACCCAGCAGCGCGTGCAGGCGGGGATGGTCGGGAAGACGTTCGGGCATGACGGCAAC
CTCACGATGTGGCCACCTGCAGATGCAAGGTGGCGGACGGTGCGGGTTGGCGTGCCGGAT
ACGTACCGCTAAAGCCGGCGGATCGGAAGATCCCCACGCACCGTCCACCATGAGCCGGTA
GGCGGTGCATTGTCGCGGTTGCAGCTTCGGCTGCAATCGCGACCGGTAGCGGTACGTAAG
TTCGGGACGCCAATCCCGGCCAGGGCGAGTGCCTTGGCGCGGCGATGATGGGCGCACTCC
ATCGCCGAAGCAAAGTAGGAAAAGTCCGCGCTGACGCGTTCCTACGCTGGTTGCGTCACA
GGATGGCGAACCGTCCACCGACTGACGTGCTTCGTTGATACATCGCGCCTGCCTGCGCGT
ACTACCCAACGATCACATCGAGCCGAACGCGACACGCCGACCATGGCGATCGCGCAGAAA
TTCGCAATACGCACGGCCTCCGCCTTCAGCTGGAGCACAGACGTTCCGCGCTGGATGCAC
ACCGGGAACGCTTGCATGGAGGAGCCCACAGGCACATTCGAGCGCGATCTGATCACAACG
AAATGTCTGCGCCACGCCATTTTCGTACGAGATCCGCGAGGTGAGGACTATAGTCGCCGA
CCTCAATGGATCAAGAGCTCATTATGGAATTCACTTCCTGGCGCAACATTCTTGTTGCCG
CTGGCGTGGCGGTCGCACTTTCCGTGGCCGCCTACAACGACCATCACCGTCATGCCCTCA
CTGACGGTGCCGAAGGGCGCGATGCAGTGGGCCTCGTCACCGAGGTGCATTGGGATGAGA
AAAGGGGCAGAAAGAGCAACTTCGTCCTGAATGTCGAGTTCGAAACCGAAGACGGCCAAT
CACGCGTCGAGAAGATCGCGGTCTCCAACGACCTTGGCAATCGGATGCGTGCCACCGACG
AGGCGGAAGAGATTGATATCCGCTACAACGCCGAGGATCCATCGGTGGCTGTGGCTGTGG
CCGCGGGCGAAGCGGACAACTCCCTGCTGTTGTTGTGGCTGGCAATCGCCTCCGCGCTGG
TCACCCTGGCACTGCTGGCCACCCGGGTGGTGCAGGGCCGGAAAGCGCAGCCGGCCTGAG
CCATCCAGGCGCGGGCGCATCCAGAATGCGCTCGCGCAGAGCCAAAAGTGTCTTCAACTC
TGGCAATCGCCTTCCGTGCTTCCATGGCCGCGATAGGTTTCACCCCACTCGCGCATGGCC
AGCAGCACCGGCACCAGCGTGCGCCCGAACTCGGACAGCTCGTATTCCACTTTCGGCGGC
ACTTCCGGGTACACGTGGCGGATCACCACGCCATCGGCTTCCAGTTCACGCAGCTGGCTG
GTGAGCATGGACTGGGTGGCATTAGGCACCCGTCGCGTCAATTCCATGAAACGCCGCTTG
CCGGTCATCAGGTGAAACAAAATGATCGGCTTCCACACGCCGCCCATCACCGACAGCGTG
ACCTCCACGGCACACCCGCTCTTGCCATCCCAACGCTTGCTACGCATGCATACTCCGGAA
AACCATAGTACCTACGGAAAATCATCGTTCTTGTTGCGATAACGGTGGGAGCCTAGCATG
GGGCCATCCACTGAACGTGAGCCCCCAACCATGAGTTTCAAGGCACTGCTGACCCGCAAG
ACGAACGACGGCGTATCCACGGAACTCGTCGATTTCAATGAAGCCGACCTGGTGGACGGC
GACGTCCTGGTACAGGTCGAGTACTCCACGCTCAACTACAAGGATGCGCTTGCCCTCACC
GGCAAGAGTCCGGTCATCCGGACGTTCCCGCTCATTCCCGGCATCGATCTGGCAGGCGTG
GTGCTGGAATCCAGCAGGGCCGACTTCAAGCCAGGCGACCGCGTCGTGCTCAATGGCTGG
GACCTGAGCATGAGCCACCACGGCGGCCTGGCACAGCGCGCCCGCGTACGCGGCGAATGG
CTCAACCGGATTCCCGGCAACCTGAGCACCCGCGACGCCATGGCCATCGGCACCGCTGGC
TATACCGCGATGCTGTGCGTGCTGGCCCTGGAGCATGCAGGGGTGACGCCTGCACAGGGC
GATGTGCTGGTTACCGGTGCCAACGGCGGCGTCGGCTCGATTGCGGTGGCGATCCTTTCA
AAGCTGGGTTATCGCGTGGTGGCCGCCACCGGGCGGCCGGAGCACGCCGAGTATCTGCAC
AACCTGGGTGCGGCCGAGATCATCGATCGTGCGCAGCTCTCGGAGCCGCGCGAGCGGCCG
GTGAGTGCCGAGCGATGGGCCGGCGTGGTGGATGTGGCCGGCGGCCCAACGCTGGTCAAT
GCCATCGCCGAAACGAAGTACCGCGGTGCCGTGGCCGCCTGTGGCCTGGCCCAGAGCGAT
GCACTGCACGGCTCGGTGCTGCCCTTCATCCTGCGCAATGTGACCCTTGCGGGCGTGGAT
TCGGTGAATGCCCCACAAGAGGTTCGCCAGCGCGCCTGGGATCGGCTCGCGACCGACCTG
GACCCGCAGAAGCTGGAAAGCACCGTGCAGCAGATCGGCCTCGCCGAGGTGCTGGATGTC
TATGAGCAGATCATCCCCGGCAAGGTGCGCGGCCGCATTGTCGTGGATGTGAACGCCTGA
CGCCTGCCGCGCCGGCGAGGGTGCAATGCCATCGCTGGCGCGCGTGCGCGAGTGACCGGA
AACCCAGCGCGCCATGCCAAGCCGCCTTATCATGGGGCGGCAAGGGCACTTTACGCCCAG
TGACGTACGCAGGGCAGTATCTGGATGTCTATGGAATGGCGCCCCTCGGGCTGGGGCCAG
CGTGTGACCCGCTCGCCGGACTGGCAGTTGCGGCTGGATGGCGAACAGCTCGCGCTTTTG
ATCGACGGCAGGCAGTACCGCCAGCAGGTGGCGAACGAACACAGCGTGCGGGTCGTTCGC
GGCGTGCTCTGGTCCCGGGTCGAACTGACGACCGAGCACGGTGAAGCACTGTCCGTGGAT
GGGCTGCCCAACAGCCAGGGCTCCCGGCTTGCGGCTGCCGTGCAGCATATGCTTTTCGCG
CGCTCCAGGCGGGGGCGCAAAGCACTGTTTGAGCGCGCTCTGGCGGAGATCCAGGCGTGG
CTGGCCGAAGCAGACGCGCTTACCGACCGAGGCACCACCGGACGCCGCTGGATCACCCAC
GAACAGCAGCAGGCGTTGCTGGCCGACCGCCCCGCCCTGCCCCTGCCGCCCGCCGAGCTG
GAGCAGCTGTTCCTCGACGAGGAGGTGCACGACGACCTGCACGCGCCCGGCCACCGCATG
GCGCTGGACGCCCTGCACGACTGGCAGCTGGATTGGCCCGCCGTCTGGGCCGAGGCCAAC
GCGACCATGGCAGAGCGCGAGCGGGTGCTGGCCAAGGACTTCCTGGACCGGGTCGAGAGC
AAGCCCCTGACCGAGGAACAAGCCCACGCCGTCATCTGCTTCGACAACCGGGTACAGGTC
GTGGCCGCGGCCGGCTCTGGGAAAACCTCCACAATGGTCGCCAAGGCCGCTTATGCCATC
GACCGCGGCTTTGTCGAACCCGAACGGATCGTGATGCTCGCCTTCAACAAGGACGCCGCC
CAGGAGCTGGAGGAGCGCGCGCAGCGATGCTTCGACCGGCTCGGCATGGGCGACACCGTG
GTGGAAGCCCGGACTTTCCACGCCCTGGGCCTGTCCATCATCGCCAAAGCCACAGGGCGC
AAGCCGGATATCCCGGAATGGGCGGTCGACGCGACGCTGGGCTTCAACAAGCTGGCCGAA
CTGGTGGACGACCTGAAGGACCGCTCGACCCATTTCCGCACCCAGTGGGACATGTTCCGC
CTGGTGTTCGGGCGCGACCTGCCGCCGTTCGGTGCCGACATGATGGCCGATGGTTACGAC
CGCGATGGCACGCCCTACATCCGCACCCTGAAGGGTGAGCGGGTGAAGAGCCTGGAGGAG
TGCGTCATCGCCGATTGGCTGTTCTACAACGGCGTGGCGTACGACTACGAGCGGCGCTAC
GAATTCGATACCGCGACAGACACCCATCGCCAGTATCGCCCGGACTTCTACTATCCGGAC
GCCCAGCTGTATCACGAGCACTTTGCGCTGGATGCCGATGGCCAGCCGCCGAAGCACTTT
GCCAACTACAGCGAAGGGATGCACTGGAAGCGCCAGCAGCATGTGGCGCGCGGCACCGCT
CTGGTCGAGACGACGTCGTTTGGCCTGCGCAGTGGACAGGCCCTGCAGCATCTTGCCGAG
CGGCTTGGCGCGTCTGATGTCGAGCTTGACCCGAACCCCGACCGCGAGCTGCCCGATCAA
GGCGCCAAGCCGATGCCGGATGCTGACCTGATCGGACTGATGCGCACCTTCATTGCCCAT
GCCAAGAGCAACTGCCTGACACTGGACGATATGGCGGCGCGCCTGCGGCAGATGCCCGAG
GATCAGTTCAAGGAACGCTACCGGCGCTTCCTGGAGATCGCCGGGCCGGTTTTCCAGGCC
TGGGACAACGCACTGGCTGACGAGCGCAGCATCGACTTCGAAGACATGCTCAACATGGCG
GCCGGGCTGCTGGAACAGGGCCACTATGAATCGCCCTACGAACTGGTGATGGCCGACGAA
TTCCAGGACGCATCGCGCGCCCGCGCGCGCCTCTGCCGTGCCCTGGTCAGCCAACCGGGC
CGCCATCTGTTTGCGGTGGGCGATGACTGGCAATCGATCAATCGCTTCGCTGGCGCCGAC
GTTGCGGTGATGACTGGATTCGGCGAATGGATGGGCCATGGCCAGGTGCTGAAACTGGAG
CAGACGTTCCGCTGCCCACAGGCACTGTGTGATGTGTCCAGCCGCTTCATCAGCCGCAAC
CCCGCGCAGATCGCCAAAAACGTTCGCTCTGCTGCGCCGGCAATGGGCCCGGTGCTGCAG
GCGTTCCAGATGAACCGGCGCGAGGAGGTGCAGGATGGCGTTCGCCAGTACCTTGCGAAG
CTGCACCAGCAACTGTTGTCAGGTGCAGTGCCGCAGGGCCGCACCGGGCGCGTGACGGTC
TTTGTTCTGGGGCGGTATCGCGCGGATCGCGGTGCGATGCCTTCGGATTGGAAGACGGCC
TTCGGCAGCACGATGGACGTCGAGTTCCTTACCGCACATCGATCGAAGGGGCGCGAGGCG
GACTACGTGATCCTGCCGGGCATGATCAACCGCAGCTTCCCGAGCCTGCGCGCGGATGAC
CCGGTGCTTTCGCTGGCAATGCCGGACGGCGATACCTATCCGCTGAGCGAAGAACGGCGC
CTGTTCTATGTCGCGCTGACGCGTGCGCGACGGTCGGTCGCGATGTTCACCCTGCAGGGA
AAGCACTCGCCATTCCTGGATGAGCTGGTGAAGGACGGGGCAGTGGAAGTAACCGCGATT
TCAGGCGCGGCCATCCACGAAGAGCGCTGCCCGGTGTGCAAGGTGGGCGTATTCGTGGAC
CGGAATGGGCCACATGGGGCGTTCCGGTCGTGCTCGAGTTACCCGTTGTGCCACAACAAG
CCAACAGGTGGGCGTCGGGGCTGAATGCCGCTCCCTCCACATATGCCTGCCTGCATCAGG
GCACATAGGCACCGTCTCGGTTTCGCCCCCGGCACGATGCGCGCCATGGCGTTTCCGGAA
GCGAAAAAGCCCCGGCAGGACCGAGGCTTTTGTCTGGAGGGTGGCAAGGTTGCAGGGTAT
CGCAAGGTCCCCACACGTCCCCGCCGCGCCCTGCTACGGGATAATGCAGCCGTTCAGACG
CAGGCATTGCATATAGTTCCGGGTGCAGATACTCAAGTTTGTACCTGACGCCTCGCATGC
AATGTATTGGACCTCGCAGACGGAACAAGGGCCGGGGGCTTTCGCCGTGGCGCTACCGAT
TCCAAAGGTCAACGCACAGGCCGCAACAGCAACAGAAAGCTTGAATCCAATCTTCATGCC
ATGACTCCGTTGGTCGCCCTCCTTGGGCATCCGAAGCCTAGCGCGGGTGCCGGGTGCATT
CAAATTTCCCGGCGCGAACGTTTGTGCACTTGAAATGATTACCGCCCTTGAATGAAGCAG
TTCCCTGTTGTCAGAGGAATGCACCGGTTTATTCGTTCAACTGACCCTCGCGACCGGATG
GCTGGCCAGCAAGGGCCGTAGCAACAAAAAAGCCCCTGTTCCCAGGGGCTCTTTGAAACA
ACTGGCGGAGAGAGTGGGATTCGAACCCACGGAAGGTTTAACCCTTCGCCGGTTTTCAAG
ACCGGTGCCTTAAACCGCTCGGCCATCTCTCCAATCGGGTCCCGGTCGCCCGGGCAGCGC
CGTATTCTCGCACGTGAAGGGCATTTGCCCAAGACCACCTTGCCCCTGCCCTCCGCATCC
GGCACGGTGGGGGCCTTCACCGCACTCGGAGCCGCCATGGCCCATCTCGATCTGGCCAAC
CTGCGCACCTGCCTGCTGGACGACACCCAGCTGGCCGCTGTGGCCCTGCACCGCACCTTC
GCCGGGCACCTGCCGGTCAGCAGCGGGCACGTGGTGGTCTGCGATCCGCTGGTGCAGGCC
GAGGCGCCTGCGCTGGCCGACTACACCGCCCCGCTGGGCCGGCATCCGGTCGAGATCATC
GTGCACAGCGGCCGCCCGGCGTTGGCCGTGGTCTGGTTCAAGCCACGCGAAGCTCTCACC
GCGACCGCCCTGCACTGGCAGATGGCGCGCTGGACCACGCAGGACCTGACCGGACTGGAT
GAGGACAGCTTCATCGGCTAGCCGGTCGACGCTGGCATCGGTTGCTTCATGGACACCGAC
ACCCAGCAGGCGCTGCTGGCCCTGATCGAACGGGCCGATGGCGACGAAGAGAATGAATGG
TCGGATGCACTGATCGACCACGATGGCCTGGATGAAGGCGCCGAATATCGCCCCTGGGGC
GAGGACTCGCCGCACGGCCTGGTGGTGTTCACCAGCGGCTGGGGCGACGGTGTCTATCCC
AGCTACTGGGCGCTGGATACGTCCGGCATTCCGGTCGCCCTGGTCACCGATTTCCTGTGC
ATCCAGGGCGGCGACGGGCGCGACGAGCGCGAGATTGCCGACCAGGCCTATCGCGACAAC
CTGCCAGCTGCGGAAGCCGAGGCGCTGGCGCGGCTGGTGGCTGCAGTAGAACGAGACGAC
GCGGAGGCATTGCAAACCCTGTTGGAGGATGCGCCGCAGCGCGCCAACCTGATCGAACCG
GGCTGTGGCGGCACCGCCCTGTACGAGGCGATCCGCCTGGACCGTCCGCAGGCATTGCGG
GTGCTGTTGCAGGGCGGCGCATTGCCGGCAATGCCCGAACGCCTGCACATGAGCAAGGTG
ACCAGCTATCTGGACTATGCGCGATTCCTGAAGAAGCCGCGCAGCGCGGAGCTGATGGCG
GTGCTGGAAGCGCCCGTCGTTGCAGCCGGACCGCCACCGGCCGCACCGCGACGCCGTAGT
TTCTGGGACCGGCTGTTCGGCCGGAACTGATCGGCGCCGGAATACAGCAACGCCGGGCAT
GGCCCGGCGCTACCTACCCGCCTTCTCAGCCGGCATCCACCGCCAGCGCACCCAGTGCAC
TGGCCTTGATCCGCTCCTTGGCCTTTTCACAGGCGCCACCGCAATCCAGGCGCGAGGCCT
CCAGCTGCGGCGGCAGGTGCTCGGCCAGGAAGTCGATGAACACGCGCACCGCCGGCAGCA
GGCCGCGGCGCGAGGCGAACACGGCGTGGCACACGCCCTGCGGCAGCGACCAGTCCGGCA
GCACCACTTCCAGCTCGCCATTACGCACGGCGTCGGCGCACACGGTTTCCGGCAGCATGG
TGATGCCGAAACCGTCCTTCACCATGCTCTGCAGCAGCGGGAAGTCGAAGCCGGCCACGC
GCGGCTGCAGGTCGACCCGGCGCACTTCGCCTTCCGGGCCATGCAGTTCCCAGCGCTGGC
GGGCTTCGTCTTCGCTGATGCTGAGGGTCACGTGCTGGGTCAGCTCTTCCGGGTCCTTGG
GGCGGCCGGCGCGGTCGAGGTACTTCGGGCTGGCCACCAGCAGTTCCTGCACCTGGCCGA
AGCTGCGCATCACCAGGCTGCCGTCGTCGTCCAGGCGCGAACGCACGCGCAGGGCCACAT
CGTAGCCTTCGTTGATGATGTCCACGCGGCGGTTGCTGATGTTCAGCTGCAGCCGCACCT
TCGGATACTGCTCAAGGAACTTGGGCAGCAGCTTGGGCAGCTGCATCTGCGCCAGTGACA
CCGGCACGCTGGCGCGCACCACGCCGCGCGGTTCGGCGCTGAGGCGGTCCACCACTTCGC
GGGCGGCCTGGGCCTCGGCCAGCATCGTCTGCGCATGGCGGTGCACGCTGGTGCCGACAT
CGGTGACCGCGAAACGGCGCGTGGAGCGCTGCAGCAGGCGCACGCCCAGGTCGGTTTCGA
GCTGGCTGATGCGGCGGCTCAGTCGCGACTTGGGAATACCCAGCGCCCGCTCGGCGGCGG
CAAATCCGCCGTGGTCGACCACCATCGCGAAGTAGTACAGGTCATTCAGGTCATGCATGC
CCGAGTTCCATATCTAGAACAATACGTGGCATTCAATCACCTTTATTCCGCCTTTGCAAC
AACCTATCGTTCTCTCCGTCGGCGGGGCCACCCCGCCCCTTCCTCCCAGAACATAGGTGA
CTGCCATGAAGCTTCTGCATCTCGACGCCAGCGTGCTTGGCGACAACTCCGTCTCGCGCC
AGCTGTCGGCCGCCGTGGTCGCCCGCCTCGCCAGCCAGATCGACGGCCTGCAGGTCGATT
ATCGCGATCTTGACGCCAATCCGGTACCGCACCTGCGCAGCAGCTCGCTGGCCAAGACCG
ACGCCGCTGAAGCGACCGATGCTGAACAGGTGATGCAGCAGTTCCTGGAGGCCGACATCG
TGGTGATCGGCGCGCCGATGTACAACTTCAGCATCCCGTCCACGTTGAAGGCCTGGATCG
ACCGCGTGGCCGTGGCCGGCCGCACCTTCAAGTACACCGAGAACGGCCCGGTGGGCCTGG
CCGGTGGCAAGCGGGTGATCATCGCCAGCAGCCGTGGCGGCATCTATACCGACTCGCCGG
CCGACTTCCAGGAGCCGTTCCTGCGTCAGGTGTTCGCCTTCATGGGCATCAACGAAGTCG
AGTTCGTGCGCGCCGAGGGCATCGCCTACTCGCCGCAGCACCGTGAAGACGCCATCGCCG
GTGCGCTGGCGGCGCTGCCGTCGCACGAAGCGGCCGAAGCCGTCGCGGCGTAACGCGTTC
CAACGTTCGGCGCCCCTCCCTCCTCGTCTGGGCGCTGAACGCGGGCCGGGATCCCCTCCC
CCTCCCGGCCCACCCTGGCGGCCCCGCTGTGCGGGGCCGTTTTCTTTTGCGGCGCGCTAG
GCTGGGGGCATGAACTACATCGTGACGGCTGCGCACCGCAGCGAATTTCCGCACCCGATC
ATCCTGCGCCGCGGCCAGGCGCTGGTGGTGGGCGAACGTTATGAAGGCCCGGAGGGCTGG
GACGACTGGTTCCTCTGCGAGGCCGAGGGGCAGCAGCCCGGATTCGTGCCGGCGCCGGTG
ATCGGCCGCGATGCGCAGGGTGGCGCGTTTGCCACGCAGGATTACTGCGCGCGCGAACTG
GATGTGGACCCCGGCCAGACGCTGCGCTGGATGCGCACGCTCAATGGCTGGGCATGGTGC
GTGCCGGAGAACGGCGAACCGGGATGGGTGCCGCTGGAGAAGCTGCGGGCCATAAAGGAG
AGCCGAGCATAGGCTCGGCTCTACACAGATCTGTAGCGCCCGAGCCCATGCTCGGGCGGC
GGCGCGCAGCGCCGGCTATCAGCCAATGGTTTCCAGGCCACCCATGTACGGGCGCAGGGC
CTCCGGCACGGTGATGCTGCCGTCGGCGTTCTGGTAGTTCTCCATCACCGCGATCATCGC
GCGGCCAACGGCCACGCCCGAGCCGTTCAGCGTGTGCGCCAGCTCCGGCTTGCCGGTGGC
CGGGTTGCGCCAGCGCGCCTGCATGCGGCGGGCCTGGAAGTCACCACAGTTCGAGCACGA
GGAAATCTCGCGGTAAGTTTCCTGCGACGGCAGCCAGACTTCCAGGTCGTAGGTCTTCAC
CGCCGAGAAGCCCATGTCGCCGGTGCACAGCAGCACCTTGCGGTACGGCAGGCCCAGCTT
TTCCAGCACCACTTCGGCGCAGCGGGTCATGCGCTGGTGTTCGGCGTCGCTGTCTTCCGG
GCGGCTGATCGAGACCAGCTCGACCTTCTCGAACTGATGCTGGCGGATCATGCCGCGCAC
GTCGCGGCCACCGCTGCCAGCCTCGGAACGGAAGCACAGCGAGTGCGCGGTCATGCGCAG
CGGCAAGCACTCCAAGTCGAGAATCTCACCACGCACAGTGTTAGTCAGCGGCACTTCGGC
AGTGGGGATGAGATATCGATCCTTATGGCTCTGGATGATTCCATCCAGCGAGTGTAGCGC
ACGCAATTCGTTTGACTGGGCAGCAGATTTCAAGTCTTCCCAGTCGCTGAATTCCGCAAC
AAATTTAGCCTTCGTATGCTCGTCAGGGAGCTTAAAAGTAGCAAACAGATCGTCCTCAAA
CTTCGGCAGCTGACCGGTTCCACGCAGCGAGTCCGCATTCACAATCACTGGAACGTTCAA
CTCCATGTAGCCGTGTTCATCGACGTGCAGGTCGACCATGAACTGGGCCAGGGCGCGGTG
CAGGCGCGCGATCGGGCCACGCAGCACGGTGAAGCGCGAGCCGGACAGCTTGGCCGCGGT
CTCGCCGTCCAGCCAGCCGTTGCGGGCGCCCAGTTCGACGTGGTCGAGCACCTTGAAATC
GAACTGGCGCGGGGTACCCCAGCGCGCCTGCTCGACGTTGTCGTTCTCGTCGGCACCTGC
CGGCACGTCGTCGGCCGGCAGGTTCGGAATGCCCATCGAGATCGCTTCGATCTTCTCGCG
CAGCTCGTCCAGCGCCACTTCCGAAGCCTTCAGCTCGTCGGCGAAGGCAGCGACCTCGGC
CATGATGGCCGAGACGTCCTCGCCCTTGGCCTTGGCCTGGCCGATGGCCTTGGAACGGCT
GTTGCGCAGGCTCTGCAGCTCCTGGGTCCGCACCTGGATGCGCTTGCGATCCGCCTCCAG
GGACTCCAGGGCAGACACGTCGAGCTCGAAGCCGCGGCTGGTGCGCAGGCGTTCGGCGAG
GTCGGCGGGCTGGTGGCGGAGCAGGGCTGGATCAAGCATGGCAGGTGTCGTGGTGGGTAT
CAGGGATGGGATTATCGCTTGTTATACGGATTTCTGCCGCCCGGTTCATTCCTGGCGTGG
CAGAATCGGGCTATTCCGTACTGGTCCGGTCCATGTCTGCACCCCGCTCGTCGTCCGCCA
AGTCGTTCACTGTGCATATCCCGCGCAACGCCCTGAAGATCGCCGGCATCGCCTTCGGCG
TGGGCGTGCTGTTGTTCGTGCTGGTCTGGTTGACCGGCCGCGACAAGGAGTTCTTCCGTG
CCGATCCGGCCGCGCAGACCCCGCAGGAGACCGCGCAGGTGGAACCGCTGCCGGAACCGC
TGGCCGCCGCCGCAGGCTCCAGCGACATGCCCGATGCCAAGCCGGCCCCGGTAGAGGACG
ACGCCCCGAAGCTGGTCGAAACCGCCCCGCCGCCGCCGGCGCCCATCGCTGAACCGGCCC
CGGCCACGCCGAGCCCTGCGCCAGCCGCCACCGGCAACAGCCAACCGATGCCGATTGCCG
GCCAGTCGCCGCCGCCGGCCTACCCGGCCGCGGCCCTGCGCGCGGGCGAGTCCGGCAGCG
TGGTGGTGCGCGTGGACGTGGATGCCACCGGCTACCCGAACAATGCCACGGTCATCCAGC
GCAGCGGCTCACGCGAGCTCGACCGTGCCGCCACCGACGCCGTGCGCCGCTGGCGTTTCA
CCCCGGCGCAGAGCAACGGCCAGGCCGTACCGGGCAGCATTGAAGTGCCGTTCGACTTCA
AGACCCAGTAACTGAACGTTTCCCGGCAGGCAACCTGAACCCTGCCGGTGACGTTGACGC
AACGCTGACACTTCCCGCCACTGGCCCGCGCAACACTCTCCCCGTCGTCCATTGACGGAA
GGAGTTTGCGATGACCGCCACCACCCACGAAGACCTTCATTCGCCGCAGCTGCAGCAGGA
CGCCAGCGAACAGCACAAGCCCACGTCGCCCTGGATGTGGATCGCGCTGATCGTGGCGAT
GTTTGCCGCCGCGCTGCTCTGGCTGCGTCACTCGAATCAGGAAGACGTGGCGCCGGCACC
GGTCGGCGAGCGCATGCTGCCCGCCCCCGAGCAGGCGCCGGTGGCCGACGCGCAGGAGCC
GGCGGCCCGCCAGGCCGCACCGGTCGGCAACCAGCGCAAAGCCGCCCCTGCGGTACGCAA
TCGCGAGGCGCGCCCGCTGGCAGGCAACATCAAGCCGACCTACCCCGCCGCCGCGCTGCG
TAATGGCGTACAGGGCAGCGTGATCGCCAGCCTGAATGTCGATAGCCGCGGCCAGGTGAC
CAATGCCGCGATTGTTTCGCGCAGCGGCGAACGCAGCCGTGATCTGGATCGCGCGGTGCT
GAGCGCCGTGCAGAACTGGAAGTTCCAGCCGGCGATGCATGAAGGCCGTGCAGTGGCCAG
TGTGGTGCGGGTCCCGGTGGATTTCCGTACCGAACAGCGTTGATCGCGGACGAGGGGTTC
GTGATGTTTAGACGGAGGCTTCGGCCTCCGTCCTTTTATCTGGAGAGGCGTGCCAACCAG
GGTTGGCACCTACCGGGCGATGTGAGCGTGCCAACCAGGGTTGGCACCTACCGGGCGATG
TGAGCGTGCCAACCAAGGTTGGCACCTACCGGAAAACGCGATCCGCCGATCAGGCCAGGT
TGAAGCCGGCGCTGCGCGCCAGGCCATCGAAGTCCGGGAAGGACGTGGCGACGTTGGCGA
TGTCGTTGATGCGCACTTCGCCGTCGCTGATCTGGCCGGCAATGGTGAATGCCATGGCGA
TGCGATGGTCGCCGTGGCTTTCGATGGTGCCACTCCCCAGCCGAGCCCCGCCGTGCAGGG
TGGCGCCATCCTCGGTCTCGTCCACCTGCATGCCCAGCGCGCGCAGGCCAGTGGCCATCG
CCGCAAGACGATCGGATTCCTTCACCCGCAGTTCGGCAGCACCGCTCACCACGGTCTGGC
CTTCGGCGGCGGCGGCGGCCACGAACAGCGCCGGGAACTCGTCGATCATGTCCGGCACCA
GTGCTTCGGGAATACGCGCGCCCTTCAGCGGAGCGTAGCGCACCACCAGATCGGCCACCG
GCTCACCGCCCTGCTCGGCCGGATTCTCTTCGCTGATATCCGCCCCCATCAGGCGCAGCG
CGTGCAGCAGGCCGGTGCGACGCGGGTTCAGGCCGACCTGCTTCAGGCGCAGCTCGGAGC
CGGGAATGATGCTGGCGGCGACCAGGTAGAACGCCGCCGAGGAAAAATCGGCCGGCACTA
CGATGTCCGTGGCGCGCAGGCGCTGGCCGCCCCGCAGGCGCGCCTTGCCCGGCGAGAATT
CGATGTCCACGCCGAACGCGGACAGCATGCGTTCGGTGTAGTCGCGGGTCGGGTGGGGTT
CCACCACGCGGGTTTCGCCCTGCGCGTACAGGCCGGCCAGCAGCACGGCCGACTTGATCT
GTGCGCTGGCCACCGGCGAGGCGAAGTCGATGCCATGCAGCGTCTGGCCGCCATGCACGT
GCAGCGGCGGCGTGCCGTCGTCCTGGGTATCGATCCTTGCGCCCATCTGCGACAGCGGGC
CGGTGACACGGCGCATCGGGCGGCCGGACAGCGACTCATCGCCGATCAGCGTGCAGTCGA
ACGCCTGGCCCGCCAGCAGGCCGGCCAGCAGGCGCATGCCGGTGCCGGCATTGCCGCAGT
CCAGCGGTGCCTCCGGCGCTTTCAGGCCGTCGATACCGACGCCGTGCACGATGCGCTGCG
ACGGGCTGGGGGTTTCGATGCGCACACCCAGCTGGCTGAAGATGCGCGCGGTGGCGCGGG
TGTCCTCGCCTTCCAGGAAGCCTTCGATATGCGAAGTACCATCGGCCAGCGCGGCGAACA
TCACCGAGCGGTGCGAGACCGACTTGTCGCCGGGAATGGTCAGGCTGCCCTGCAGCGGCT
GGCCCTTGCGGGCGATCCAGTGTTGCGCGTTGCTCATCGTTCGATCGTTCCGTAAACGCC
GGCAGCGCCGGCGATGCATCAGGGAGCGGCGGCCAGGGCCGCCACAGCAGCACTCAGGGC
ACGGCCACCGGGTAGGAGCCCAGCACCTTGATCTGCGCCGAGTGCGCTTCCAGTTCGGCC
AGCGCCGCCTGCATCGGCGCGTCGTCGATGTGGCCGGCCAGGTCGATGAAGAAGCCGTAT
TCCCACTTGCCGTGGTGCGACGGCCGCGACTCGATGCGGTTCATGCTGATGCCGTGGCGG
GCGAACGGGCTGAGCACATCGAACAGCGCACCGGGCTTGTCATGGATGAACACCAGCACC
GAGGTGCGGTCGTGACCGGAGGTCGGGAAGATGTTGCGGCCCACCACCAGGAAGCGGGTG
GTGTTGTCGGCATCATTCTGGATCGGCTTGGTGACCACCTTCTTCAGGCCGTACACGTGG
CCGGCACTCTCGCCGCCGATGGCCGCCGCGTCGTCGGCGTTGCGCGCGCGACGCGCACCC
TCGGCATTGCTCGACACCGGAATCTTCTCGGCCTTCGGCAGGTTGGCGCGCAGCCACGCC
GAGGTCTGCATGAACGACTGCGGATGCGCGTAGATGCGCTCGATGTCCTCGATGCGGCCG
CTGCGCGACATCAGGAACTGCTGCACGCGCAGTTCCACTTCGCCACAGATCTTCAGGTTG
GAGGTCAGGAACATGTCCAGGGTGATCTGGATGGTGCCCTGTCCCGAATTCTCCACCGGC
ACCACGCCGAAATCGGCGTTGCCTGCTTCCACTTCCTGGAACACTTCCTCGATGCTGGCC
ATCGGCAGGCCCAGCGCGGAGCGGCCGAAGTGCTTGAGCACGGCCTGCTGGCTGAAGGTG
CCTTCCGGGCCGAGGTAGCCGATCTTCAGCGGCTCCTGCTGGGCCAGGCAGGCCGACATG
ATCTCGCGATAGACATGCACCAGCAGCTCGTCGCTGAGCGGGCCTTCATTGCGGTCCACC
ACCATGCGCAGCACCTGCGCTTCGCGCTCGGGGCGGTAGTAGTCGACAGCGGCGGCCAGC
TTGCCCTTGGCCTTGCCGACCTGGTGGGCGAAGCGCGCGCGCTCGGCGATCAGGCTCTGG
ATGTCACGGTCGATCTGGTCGATCTTCGAGCGCACATCGGCCAGCGCCAGCGGTGCCAGG
GTGGGTGCCGGGTTCGAGGCGGCCTTGGCCTTGCCCTTCGCCTTGCTGGGCGCGCTGTCC
TTGGCCGGTTCGGCCTTCTTCGGCGCCTTCTTGCTGGATTTGCTGCTTGCCATCGGAATT
CCTTGTTGCGGGACCCGCACCCGACGGTGCGCGCCGTTCATTGCTCAGCCGTGACGCTGC
TGGAAATCGGCCATGAAGGCGACCAGCGCCTCGGCCCCGGCCAGCGGCATGGCGTTGTAC
AGCGAGGCACGGATGCCCCCGACCACCTTGTGTCCCTTCAGCGCCAGCAGGCCGGCGGCC
TTGGCTTCGGCGACGAAGCGGGCATCAAGCCCGGCATCGGGCAGGAAGAACGGGATGTTC
ATCCGCGAGCGTGCCGCATGCGCGACCTCGTTGCGGTAAAAGCCGCCGGAGCCATCGATG
GCGCCGTACACCAGTGCCGCCTTGGCGGCATTGCGCCTGGCGAATTCGGCCACGCCGCCT
TCGGCCAGCATCCACTTGAACACCAGGCCGGCCAGGTACCAGTTCCAGGTTGGCGGGGTG
TTGAGCATCGAATCGCGGGCGACATGCGAGCGGTAATCGAAGATGTCCGCGCGCGGCTGG
CCAGTACGCTCGAGCAGATCGCGGCGGACGATCATCACTGCGATGCCGACCGGGCCCAGG
TTCTTCTGCGCGCCGGCATAGATCACACCGTAGCGGCGTACATCCAGCGGCTCGCTGGCG
ATGGACGAGCTGAAGTCCGCCACCAGCGGCACATCGCCGGTATCCGGCACATCACGGAAC
TCGACGCCGTGGATGGTCTCGTTGGCGGTGATGTGCACATAGGCGGCGTCGGGCGAGAGC
TGCCAGTCGGCGCGGGGCGGCAGCGTGCGATAGCCGTCGGGCTCGCTGCTGGCGGCAATG
TTGACGTCGACGTAGACGCCGGCCTGCTTGACCGCAGTCTTTCCCCAATGGCCACTGACC
ACGTAGTCGGCGCGCTGGCCGGGGCTGGCGAAGTTGAGCGGGATCAGCGCCTGCTGGGTG
GTGGCACCACCGGACAGGAACAGCACCGCGTAGTCGTCGGGGATATCGAGCAGGCGGCGC
AGGTCGGCCTCGGCCTCGGCGGCCACGGACATGAATTCCGCGCCGCGATGGCTCATTTCC
ACGATCGAGGCACCACTACCGTGCCAGTCCAGCATTTCCGCCTGCGCCTGGCGCAGGACC
GATTCCGGCAAGGTCGCAGGGCCGGCACTGAAGTTGAACGCGCGCGTCATGTCACACCTG
TGGGGCAAGACCCCTAGTATGCCGCAGTGCACCAGCCTTGCGGCCTAGTGCGGCAAGGGA
AATTTGGTTTCATTGGAATCCATTCGCCGCCGGCGTGGCGCTGGTAGTCGCCGACCTTGG
TCGGCGTACGCCGTCAGGCGTCATGCCCGCCGAAAAAGCGTGCCGACCAAGGTCGGCACC
TACCAAAGCCGTGTGCTGCCAGGCGTCAAGCCCGCCGACGGAGCGTGCCGATCAAGGTCG
GCACCCACCAGCGCGCGGACCCAGCGGATTCAGATCAGCGCGCGCCGAACCAGAGCAGCA
GGCTGAGCAGTGCGGCCAGCAGCAGCGCACTCACCAGCAGCCACGGCCAGCGCCGGACCC
TGCGCGGCGCGGCCGGCAGCACCGGCGCCTGCTCGGCCTCGTGGCTGGCGTCGTCCTCGG
CGGGCAGCGGCCGCCGGCGCGGATCGTGCGGCACTTCCAGCACGAACCGGTGCTGGCCAT
CGAACACGACCTGGTCGCCGGCCTGCAGCCAGCAGTGGCGCACGGCCACGCCGTTGACCC
GGGTACCGTCGGCGCTGCCCAGGTCGCGCAGCAGCACGCGCTCGCCGTGCACTTCCACGC
GGGCATGCTGTTCGGCGAAGGCCGGGTCATCGATGGCGATGTCGGCCTCGTTGCCGCGGC
CGATCAGGCGGGCCTGCGACAGGGTGAAACTGCGGCCATGGTGCAGGCCACCGACACCGC
GCAGCAGTCGTTGCTGCTCGTCGCTGCCATCCTCGTTCTTCGGCGCAGGCGCCTGCAGCA
GGCTCTCGACTTCGCCCTGCAGCACCATCTCCACGCCATCCACGTATACCGCATCGCCCG
CGCGCAGCAGGGCCATCCGGCGCACCGGTCGACCATTGACGTGGATGCCGCGGATGCCAT
TGCCGACCTGCAGCCAGAGGCCGCGATCGTCCATGCAGAACTGGGCCAGCAGCAGGGCGC
CGTGGCCGGCATCACCGAGCCGCACGCTGCCGTTGGCCTGGCGCACGATGCGCTGCACCC
CGGGCCGCAGGGGCTGGTCGGGCTGTTGTTGCTGACTGAAGTGAACTAGCAGGTTCTGCA
CGCGGCGCAGCCTAGCAGGTTGGTCGCCAACGAAGAAGAACCCACGATGAGTGCTTGGCG
CGGCGGCCCTTGATGCGCACAATGCTCGCCCTCTTTGATCATCCCCGCCCTGCGCCAGGA
GCCTGCATGTCCACCATCGATGTCCGCCACGCCCACGCCCTGCCCGACGCACAGGCGCGC
GCCGCGATCGAACAGGTCGCTGCCAAGCTGTCCGAGCGCTTCGGCCTGAAGTCGTCCTGG
ACCGCCGACGTCCTGAACTTCTCCGGCAGCGGTGTGGACGGTGCGATCGAACTGCAGCCG
GGCGCCGTGCGCGTGACCGCCAAGCTCGGTTTCCTGCTGTCGGCGATGAAGGGCATGGTC
GAAGGCGAGATCCAGCGCGTGCTGAAGGAAAAGCTGGGCTGAACCCCAGCGGCGGCCATC
ACGGCCGTGCAACGCCACCGCGCGCTACTCTCGGGGCAGGCCCAACTCCCACGGGAAGTG
CGATGAACCACTACGAGAACGACGACCGCCGCAACGACGACGCCTCTTTCGGTGACCAGG
CCGAGCGCTTCTCGCGCAAGCTCAGCGATTCGGCGCAACAGGTCTGGCTGGCCGGGCTGG
GTGCGCTGGGGCGCGCGCAGGCCGAGGGCAGCCGCTTCTTCGACGGCCTGGTGAAGGAAG
GCGAAGCCTGGGAAGCCCGCCGCCGTGAACGCAGCGGCGAACAGGGCCCGGGCTGGCGTG
ACAACGTCGAAACCTCACTGGACGAGGCCCGCGAGAAGGCCTCCGGCACCTGGAACAAGG
TCGAGAAGGCCTTTGATGACCAGGTACAGGGCGTGCTCAAGCGCCTGCATGTACCCACTG
CCGACGAGGTGACCGCGCTGGAAGCCCGCATCGATGCCCTGCACGCGCGCCTGGCCAGGC
TGGAAAACCGGGCAGCTTCGGGTGCAGATGCCCCCGCCCCGGGCAGCCATCAATCGCCGG
ACAGCATTCCCTGAGCGCAATTGTTGCAATGCAATAAATTTTGATTGACAATCGCGAGCA
ACCCGCCAATCGCTTCGGCTGCCGTTTGTTCCCTCCCCTCACGGCTTCAGGATTGGCGGG
TTTTTCGTGTCCGCCGTATACCGATCTGCGCGCTCCATCACGCTTCCTGTCAGGAACATC
CTGACCCAGCCGGGCACCGCGACCTTTACACTGTCGCTCTCCGCTTTCGCCCCTTCCGCC
CTACTCCTGCATGCTCCCCTGGATCCTGGCCCTGCTGTCGGCCCTGCTTACCTGTTCCCT
GGCCGTTGTCTATCTGTGGTGGATCAAGCGGCGGCAGAAGGAGATGCAACTCGGCCTGCA
GGCTCTGGCAGGCATGCACTGGCGCGAATTCTCGGTTCTGGTCAAGCGCATGCTGCGCGA
ACAGCGCGGCCTGCGTGAGCTGATCGATCCGGCCGAAGATGCCCGCGAGCCGAGCAGCGA
CTTTCTGCTCAGCGATGGCCCCAATCAATGGCTGGTGTCGTGCAAGCACGGCCTGGCCTA
CCGCATCGGCACCGCCGCGGTGAACGAACTGGGTGCGGCCGCGCGCCTGGCCGGCGCCAA
GGGTGGCGTACTGCTGACCGAAGGCCGTATCGAACGCGACGGCCGTGGCGCCGCCGAGAA
GCAGGCGGTTGAAGTGCTGGACGGGCCGCGCCTGTGGCCGTTGCTGCAGCCCTACCTGCC
CGGCGACATCGAAGCGCGCGTGCGCGCCAGCGCCCGGCACGAAGCGCTGCGCCGAATTGC
CATTGCCGCACTGGGTGCGGCCACGCTGGGGCTGATTGTCGGCCTGGGTCTGCAGGGCCT
GCATGTGGAAGAGGCCACTCCGGTCGCTGCGGCGCCGGTGGTGGCAACGCCTTCGGCCGC
GCCTTCAGCCGCACCCGCCCCGATCGAAGCAGTCCCTGCGGCCGCCCCCGCTCCCACGCC
TGCCGTCGCCCCCGCGACCGACGCGCGCAGCAATCCCAACCCGGATGCCGCCACGCTGGA
GCGCTTCCAGGCCGATCTGGCCCGTGCCCTGGCCGGCAAGCCCGGCATCGCCAGCGGTGT
CTGGCTGACCCGGCAGACGCTGGCGATCAACCGCACCGGCGAACTGGACGCGGTGTGGCC
GCTGGTCTGCGAGGAAGTGCTGCACTACCCCGCGCTGCGCAACGTGCGCATCCAGCTCAA
CGCCCGCCCCGGCGTGGATGAGCCCGTACGCTGGCGGCAGTGCGCTACGTATTGATGGCG
CAGCATCCGCGCATGGCGTGGATATACTGAATCCCGATGCGCGACCCCTTGGTAGATCCA
CGCCACGCGTGGATGCCTTTGCAGAGTTGAGCCACGCGCGAACAGCAGCCGAGCATGGGC
TCGGCTCCACATGGCGCCTGCTCAGCCCAATGCCGCGAGATGGGCGATGTAACTGGAGCG
CGATTCACCCGCCGCTCTGGCCTGCGCATCCAGCCTCGCCAGGATCCGGCGTGGCAGGCT
GATATTGACCCGCTCGATGGTGTCGTCCAGCAGAGCCGGATCAACGCAGATGTACGCAAG
AATCCAACAGATGTCCTTGGATGCCTCGGCGGCGATCTTCTGCGGCGCTGAAGGTGTCGG
AATCGAGCGCCCCTCATCCAGGGCCACATCAATCCAGGCGAGCGCCGCCTCTTCCGCCGC
AGTGAGCGCATCATCAAGCGTGTCGGCCGCTGAGAAGCACCCCGGCAGATCTGGAACGAC
CACACCCCACGCGGTGCGCTCATCGCCCGCCTCGATCAAGACTGGATATCGCATGGGCCC
TCCTACGTCAGTCCTGCGAGCTTCCGCAACGCCTGCACCAGCCCTTTCCCCAGATCCTTC
CTTGGGTGAGGAACGGTGATGATGTGAGGGTGCTGCGAGTGCACGAATACATGATGGGAT
CCGCGGATCCGACGACAGATCCAACCTGCCGCTTCCAGTTCCCGGATGAGGTCCCTGCTC
TTCATGCAGGGACGATACACATCGTACACACGCCCCGACAGAGTTCAAGGCGACAGTCGT
TTCGGCAGAGTAGATCCACGCCATGCGTGGATGGAATCCCTATCGCGCGCCCGGCGCGAA
GCGCGCCACCAGGTCCCAGGCATCCCCCAGGAACACCTGGCGAACGCGGGTGATCGGCTG
TTCGCCACGCCAGGTCAGGCGTTCGATCACCAGGCAGGCGGTACCGGGCTTCACATCCAG
CAGCCTGGCGGTGGCAGTATCCGCGCCCCAGGCACTGATGCGATGCTGGGCACGGGTCCA
GGACACGTTCTGCAGCAGCCAGCTGCCCGGGGCGGTGGTGCTGAAGTCGACCTCCAACAC
CTCGGGCACGCCCACCGGGCTGATCAGGCGGTGCTCAAGCGCCAGCGGGCGGCCATCGGC
CAGGTGCAGGCAGCGCATCGCCAGCAGCATTTCGCTGCCGGCCAGCTCGACTTCGCCGGC
ATTGCCGGCATCGGCCAGGCGCAGGTCGCGCTGCAGCAGTCGATAGGCGTACTGATGTCC
CCGCGAGCCGACTTCCATCGCGATATCGGGAATCTCCAGCGCCACCTGCTCCAGGTGCGG
TGGCTGACGCGCCACGAACGAACCCGCGCGACGGCGGCGCTCGATCATGCCGCTCTCGGC
CAGTGCGGTCAGCACCTTGTTCACCGTCATCCGCGAGCATCCGTACTGCTCCATCAACTC
GTGCTCGTACGGAATCCGGAAGCCCGGCGCCCACTCTCCACTGAGGATGCGGCTTTCCAG
ATCGCTGCGGATACGCTGGTTGAGCGTGGCGGACTTGCTGGCCTTCACGTAATGGGGTCT
CGGTGGCGGGAGGCGATCAGCCCAGCACGCCGCGCAGGGCGGCAGCGAAGGCGCTGGTGA
TCGCCTCGCGCTGCAGGTGGCGGCCCTCGGCCACGCACTGGCGGCCATGGCGCCAGACCG
ATCGCAGCGCGCCATTACGTGCGGCGAACACCCAGCTGTCAAGCCATGCGTCATCCTGTC
GCGCCTGCAGCGCCGGGTGTGCGGCGTCCAGTTCAACCAGGTCGGCACTGGCGCCCACCT
GCAGGCCAGCGGCCACGCCCAGCGCCTGTGCACCACCGTGCAGTGCGCCTTCGAACAGGA
AGCGGCCGGTGCTGCGGGTGGCATCCGGGGCCAGTACGTTGCGACCGCGCAGGGTCAGAC
GCTGGCCGTATTCGAGCAGGCGCAGTTCTTCGGCCGCGTCGATCAGCACATTGGAATCGG
AACCGACGCCGAAGCGCCCGCCCTCGCGCGCGAACGCCTGCATCGGGAACAGGCCGTCGC
CCAGGTTGGCCTCGGTGATCGGGCACAGGCCGGCCACGGCTTGGCTGGCCACAATGGCCG
CGCGCTCGTCATCGGTGATGTGGGTGGCATGCACCAGGCACCAGCGCGCATCCACCGGCG
CATGGTTGTACAGCCACTGCACCGGGCGCTGGCCGCTCCAAGCCAGGCAGGCCTCCACTT
CGCGCACCTGCTCGGCGATGTGGATGTGGACCGGGCCGTCGGTCAGCGGCAGCAACGCAC
TCAGTTCCTCGCCGGTGACCGCACGCAGGCTGTGCGGTGCGATGCCGAGCACCGCGTCGG
GCAGCGCGGCCAATGCCGGCTTGGCGGCCTCCAGCAGCTGCGCGAAGCCGTCCACGTCGT
GGATCAGGCGCCGCTGCGCTGGATTCGGCGCCGCCCCGCCGAAATCGGCATGTGCATAGA
ACACCGGCAGCAGGGTCAAGCCAATGCCGGTCTGGTCGGCGGCGGCGGCGATCCGCGCAC
TCATCTCGGCGCGGTTGGTATACGGCCGGCCGTCGGCATCGTGGTGCAGGTAATGGAACT
CGCCGACGCGGGTGAAGCCACTTTCCAGCATTTCCATATAGGCCTGGGCGGCAATGGCCT
GCACCGCGTCTGGGCGCAGGTGGGCCAGGAAACGGTACATCAGCTCGCGCCAGCTCCAGA
AGCTGTCACCGTCGCCGCCGCCGATCTCGGTCAGCCCGGCCATGCCGCGCTGGAAAGCAT
GGCTGTGCAGGTTGGGCAGGCCCGGCACCAGGATGCCGACGCGGGTGTCGCCCGACTGCG
CGCCCTGCCCCGTGCTGATGGCCGCGATGCGACCGTCCTGCACCTGCAGGCGGACATCGC
GGACCCAACCCTCGGCCAGCAGGGCGTGGGCGGCATGGAAACTGTGCGGGGAACGCGAAT
CGGACATGGCTGGACAACCCGAAATGGACGCCTATATTGTATAGACATATAAGCACAGCC
GCGTTGTGGATGCCATGCACGTCGATACCCTCTGGTCCAACGTCCACCTGATCACCCTTG
ATGGCGAAGGGCTGGGTGTCATCCGCGATGGCGTCCTGGCCTGCGCCGACGGCCGCATCG
TCCACGTCGGCGCGGCCGGCAGCGACGCCCACCTGCAGCCGACCACCCGCATCGATGGCG
AAGGCCGCTGGATCTCGCCCGGCCTGATCGACTGCCACACCCACCTGGTCTACGCCGGCA
ACCGCGCCAATGAATTCGAGCAGCGCCTGCAGGGCGTCAGTTATGCCGAGATCGCCCGTG
CCGGCGGCGGCATCGTCTCCACCGTGCGCGCCACCCGTGCTGCCACCCCGGAACAGCTGG
CCAGCGAAAGCCGGCCGCGCCTGCTGGCGATGCGTGCCGAAGGCGTGACCACGATCGAGA
TCAAGTCCGGCTACGGCCTGACCCTGCCCGACGAACGCAAGCAGCTGCAGGTCGCACGCG
CGCTGGGCGAGGAATGCCGGGTCAACGTGGTGACCACCTTCCTCGGCGCCCACGCGGTTC
CGCCAGGCCGCGAAGCACAGGAATACACCGACGAGGTGTGCAACGTGATGATTCCGGCCA
TCGCCGCCGAAGGCCTGGCCGAAGCGGTGGATGTGTTCTGCGAGAACATCGCCTTCTCGC
CGGCGCAGGCGCGCCAGGTCTTTGAAGCGGCGCGCGCCAACGGGCTGTCGGTGAAGATCC
ACGCCGAGCAGCTGAGCAACCAGCATGGCGCCGAACTGGCGGCCCGCTTCGGGGCACTGT
CGGCCGACCATATCGAACATCTGGACGATGCCGGCATCGCCGCGATGGCCGCTGCCGGTA
CCGTCGCCGTGCTGCTGCCCGGTGCCTTCTATTTCACCCGCGATACCACCCTGCCGCCGA
TCGCCGCGCTGCGTGCGGCCGGCGTACCGCTGGCGCTGGCCACCGACAGCAACCCGGGCA
CTTCGCCGCTGACCAGCCCACTGCTGGCGATGAACATGGGCGCCACCCTGTTCCGCCTGA
CCGTGGACGAGTGCATCGCCGGCTTCACCCGTGAAGCGGCGCGCGCACTGGGCCATGGCG
AGCGCATCGGCCGCCTGGCGGTGGGCATGGACTGCGACCTGGCGATCTGGGACATCGATG
CCCCCGCCGACCTGGTCTATCGCATTGGATTCAACCCGCTGCACGCGCGCGTGGTGCGCG
GACAGCCCGACCTGCCTGCCTCCTGGAGCAACACATGAGCAACACCCTGGTTCTTCGCCC
CGGCCATGTCACTCTCGCCCAGTGGCGGCAGGTCTATCGCGGTGCGCCGCTCGCACTGGA
CCCGGCCGCGCTGCCGGTGGTGCGCGCCAGTGCGGCGGCGGTGGCCGCCATCGTCGCCAA
GGGCGCGCCGGTGTATGGCATCAATACCGGCTTCGGCAAGCTGGCCAGCGTGCGCATCGA
GCGCGAAGACCTGGCCACCCTGCAGCGGAACATCGTGCTCTCGCATGCCGCCGGCGTGGG
CGAGCCGATGCCGGCCAGCGTGGTGCGCCTGATGATGGCGCTGAAGCTGGTCAGCCTGGC
GCAGGGTGCTTCGGGCATCCGCGAGGAAACCCTGCTGCTGCTGGAAGCGATGCTGGTCAA
GGGCGTGCTGCCGGTGGTGCCCGCGCAGGGCTCGGTGGGTGCCTCGGGTGACCTGGCGCC
GCTCTCGCACCTGGCCAGCGTGATGCTGGGCGTGGGCGAAGCCTTCATTGGCGACGAGCG
CCTGCCGGCGGTCGATGCACTGGCACGTGCCGGCCTGCAACCGATCGAGCTGGGCGCGAA
GGAAGGCCTGGCGCTGCTCAACGGCACCCAGTTCTCCACCGCCTATGCGCTGGCGGGCCT
GTTCGAGATCGAGACCGTGTTCCAGGCCGCGCTGGTCACCGGGGCGCTGTCGGTGGAAGC
GGCCAAGGGTTCCGACACGCCCTTCGACCCCCGCATCCACGCCATCCGCGGCCAGCGCGG
GCAGATCGCCACCGCCGCCACCCTGCGCACGCTGATGCAGGGCTCGGACATCCGTGAATC
GCACCGTGACAACGACGTGCGTGTGCAGGATCCCTACTGCCTGCGCTGCCAGCCGCAGGT
GATGGGCGCGGCGCTGGACATCCTGCGCCAGGCCGCGACTACGCTGGAAATCGAAGCCAA
CGGCGTGTCCGACAATCCGCTGGTGTTCACCGATACCGGCGAAGCGTTGTCCGGTGGCAA
CTTCCACGCCGAGCCGGTGGCCTTCGCTGCCGACATGCTGGCCATGGCCGTGTGCGAGAT
CGGTTCGATCAGCGAGCGCCGCCTGGCGATGCTGGTGGACCCGGCACTGTCTGGCCTGCC
GGCGTTCCTGACCCCGCGTCCCGGTTTGAATTCCGGTTTCATGATTCCGCAGGTGACCGC
CGCCGCGCTGGTCTCGGAAAACAAGCAGCGCGCCTACCCCGCCAGCGTTGACTCGATCCC
GACCTCGGCCAACCAGGAAGACCATGTGTCGATGGCCGCGCACGGCGCGCGCCGGCTGAT
GCAGATGGCCGAGAACGCGGCCAACGTGATCGGCATCGAGCTGCTGGCCGCTGCGCAGGG
CTGCGACTTCCACGCCCCGCTGCGCTCCAGCGCCGCGCTGGAAGCCGTGCGCGCCACCCT
GCGTGCGCAGGTGCCGACGCTGGAAGAAGACCGCTACTTCCATCCGGACATGGTGACCGC
CACGAATCTGGTGCGCAGTGGCGCGCTGGCGCAGGGCCTGACCGACCTGCTGCCAACCGT
GGAACCGCAGGCATGAATACCCAACCCGAATGGCTGACGGTGCACGAAGGCGACGCCCCC
CTCATCGTCAGCTTTCCGCATACCGGCAGCGAGCTGCCGCACGACCTGATCGGCGACTAC
CACTCACCGTGGCTGGCCCGCCGCGACGCAGACTGGTGGGTACACGAACTGTACGACTTC
GTGCGTGGCATGGGCGCGACCTCGGTGCGCTCGGCGATTTCGCGTTCGGTAATCGACCTC
AACCGCGATCCCAGCGGCGTCTCGCTGTACCCAGGCCAGAACACCACCGGCCTGTGCCCG
CTGACCACCTTCGACAACCAGCCGCTGTATCACGCCGGGCGCGAACCGGACGAAGCGGAA
ATCGCCCGTCGCCGCGACACGTATTTCCTGCCTTACCACGATGCGCTGGCGGCGCAGATC
ACGCGCCTGCGCGCACGCCACGCTACCGTGGTGGTGTACGACGCGCACTCGATCCGCTCA
CACATCCCGCACCTGTTCGAAGGCGAGCTGCCGCAGTTCAACCTGGGTACCGCCGGCCCC
TCCGGTGCACCGGACACCTCCTGCGACAACGCCTTGAGCGATGTGGTGGAGAACCTGCTG
GCGCTCAGTGGCATGAGCCAGGTGCGCAACGGCCGCTTCAAGGGCGGCTGGATCACCCGC
CACTACAGCAACATCCCGGGCGGCGTGCATAGCCTGCAGATGGAACTTGCCTGCCGCGGC
TACATGCACGAGCCGCTGCCCGACCAGGTGGACGAACACAGCTGGCCCACCCCGCTCGAC
CCCGCCCACGCCGCACCACTGCGCCACACCCTGGCGCAGGTGCTCAACGCCTGCCTTGAA
TTCGCTACGAACCGGAGCGCTGCATGACCCGCAACGACCCATCCCGCACCGTCGCCGCGC
CGACCGGCACCACGCTCAATGCCAAGAGCTGGCTGACCGAAGCACCGCTGCGCATGCTGA
TGAACAACCTGCACCCGGACGTGGCCGAGCGCCCGCAGGAACTGGTGGTGTACGGCGGCA
TCGGCCGCGCCGCGCGCGACTGGGAAAGCTTCGATGCCATCGTCGAGACGCTCAAGCGCC
TGGACGACGACCAGACCCTGCTGGTGCAGTCGGGCAAGCCGGTAGGCGTGTTCCGCACCC
ACGCCGACGCGCCGCGCGTGCTGATCGCAAATTCCAACCTGGTGCCGCGCTGGTCCAACT
GGGACCACTTCAACGAGCTGGATAGGAAAGGCCTGGCCATGTACGGCCAGATGACCGCCG
GCAGCTGGATCTACATCGGTGCGCAGGGCATCGTGCAGGGCACCTACGAGACCTTCGTGG
AAATGGGGCGCCAGCATTTCGGCGGCGACCTGAGCGGCAAGTGGCTGTTCACCGGTGGCC
TCGGCGGCATGGGTGGTGCACAGCCGCTGGCTGCCGTGATGGCCGGCGCCTCCTGCCTGG
CCGTCGAGTGCCGCAAGAGCAGCATCGACATGCGCCTGCGCACCGGCTACCTGGATACCT
GGACCGACAACCTGGACGAAGCGCTGCGCCTGATCGACGAGTCGTGCAAGGCCGGCACGC
CGAAGTCGGTGGGCCTGCTCGGCAACGTTGCCGATGTGCTGGCCGAACTGCTCAAGCGCG
GCGTGAAGCCGGACCTGCTGACCGACCAGACCTCCGCGCACGACCCGGTGAACGGCTACC
TGCCGCAGGGCTGGACGGTCGAACAGTGGGATGAGAAGCGCGCTTCCGCCCCCAAGGAAG
TGGAGAAGGCCGCGCGTGCATCGATGGCCAACCACATCCGCGCCATGCTCGGCTTCCATG
CGCTGGGCGTGCCCACCGTGGATTACGGCAACAACCTGCGGCAGATGGCGCTGGAAGAAG
GTGTGTCCAATGCCTTCGATTTCCCGGGGTTCGTGCCGGCCTACATCCGCCCGCTGTTCT
GCCGTGGCATCGGCCCGTTCCGTTGGGCGGCACTGAGTGGCGACCCGGAAGACATCGCCA
AGACCGATGCCAAGGTGAAGGAACTGATTCCGGACAACCCGCACCTGCACCGCTGGCTGG
ACATGGCCGCCGAGAAGATCAAGTTCCAGGGCCTCCCGGCGCGCATCTGCTGGGTCGGCC
TGGGTGATCGCGATCGACTCGGCCTGGCGTTCAACGAGATGGTCGCCAACGGCGAACTGA
AGGCGCCGGTGGTGATCGGTCGCGACCATCTGGACAGCGGCAGCGTCGCTTCGCCGAACC
GCGAAACCGAAGCGATGGCCGACGGTTCCGATGCGGTGTCCGACTGGCCGCTGCTGAACG
CCCTGCTCAACACCGCCAGCGGCGCGACGTGGGTGTCGCTGCACCACGGTGGCGGCGTGG
GCATGGGCTTCTCGCAGCACGCCGGCATGGTGATTGTCTGTGATGGCACCGAAGCGGCGG
CGAAGCGGATTGGCCGCGTGCTGTGGAACGACCCGGCCACTGGCGTGATGCGCCATGCCG
ATGCGGGGTATGGCATCGCGATCGACTGCGCGAAGGAAAAGGGACTGGATCTGCCGGGAA
TCCTCGGCTGATCACGGAGGTGCCGGCCAGCGGCCGGCACTACCGAAACGTGTGGTAGTG
CCGGCCGCTGGCCGGCTCTCCCCGATGCGGGAATCGGCGGCCTTGACCCGCTCGTCGGTC
GTGACCAACATGCGCCATCACCGCTGATGGATCACCGCGATGTACCGCACGCTCGCTGCC
GCACTGCTCTGCACGCTGTTTGCGATCCCGCCCGCTTCGGCGCGTGACGTCCCCACCACT
CTCTCCACTCAGCTCGACGCCCAACTGCAGAGCAACCGCGAGCGCTACGGCATTGCCGGC
CAGGCGGTACTGGTCACACACAACGGCCAGGTGCTCTACCAGGGCGCCAGCGGTGAACGT
GATCCCGCTGCCCATGCCCCTGCCACCGTCGAGACCATCTTCGCCGCGCAGTCGATGGCC
AAGCTGCTGACCAGCACGCTGGTGATGCAACTGGTCGATCAGGGCAAGGTGGATCTGGAT
GCGCCGGCCAGCCGCTACGTGCCGGGCCTGCCGATTGCATGGCAGGCGATCCACGTGCGT
GATTTCCTCAACCACAGCTCCGGCATCGGCGAGTACTACGACCGGGTGGATAACCGCTGG
GTGAGCAAGGGCTACCCCGGTGTAGCGCCTGACCTTGGCGCGGCACTGAAGGTGGCCGGT
GCGGCACCGATGCAGTTCGCCACCGGCAGCCGCGTGCAGTACACCCAGGCCAACTACCTG
GTGCTGACAGCGCTGCTGGAAGCACACTACCGCACGCCCTACCCGGCCATCGCGCGCGAA
CGCATCCTGCAGCCATTGAAGATGACCAGCACGTCATGGGGCATCGCCAACGTGCCGGTC
GAGCGCGCGGCGGTGCCGTACATCGGCAAGGATGGCGCGTTGCAACCGGCCAATGAAGAT
CCCTGGCCCAACTACGGCTGGGGGCATGCCGACCTGCAGACCACCGTGGGCGACATGAAC
CGTTTCCTGCAGGCGCTGGCGACCGGCAAGCTGGTGCGCACGGCGACCCTGGAAAAACTC
TGGCAGCCGCAGAAGCTGAGCGGTGGCGGCAGCAATTTCTTCTCCACCGGTTGGGATACC
ACCCGCAGCGATGGCTACACCCGGGTCGGTCATGATGGCGGCACCCGCGTTCGTGCGCGG
TTGGCCTACAAGGGCACGCTGGCCAACGGTTACTGGGTGTTCGTGTACCTGACCAATGGC
AGCGCCCGCAATGTCTGGTCCAGCACGCTGGTGGAGAGCACGATGGCGGTGGTTGCGCCC
GGGGAGTTTCCGCATGCGGTGTTGTCCGAGCGGCTGATCGGCTATGCGCTGGATGACAGC
ACCGATGCGAAACCGCAGATGCGTAGCTGGCTGCGCGACAGCAATGGCGTTCCCAACGGC
GAACTGGAACGTGCGATCAACAGTGATGGCTATGCCATCCGCGAAAGCCTCGGTGCACGC
AAGGCGCTGAAGGTGTTCGCGCTGAACACCGAGCTGTATCCGCAGTCCGCCAACACGTGG
GACAGCCTGGCCGAGTGCCACGCTGCATTGGGGGAGAGGGAAGCGGCTGATCGGCTGTAC
GCGAAGGCCAAGAAGCTGGCGAAGCCCTCGCCATAAACCCTGCTGTAGAGCCGAGCCCGT
GCTCGGCTGATCTTCGCCGCGATGGCAGACAACCCGCGCTGCGCGCGATTAGCCGAGCGT
GGGCTCGGCTCTACAGGAACACGGCGGGCGGCCATACGCCGCCGGCGGGTGACGCGGCGC
TGTCGACCTGTTAACTTGCGCGCCACTTTCGTGGTTTACAGCATTCCCGCATGTCGCTTC
CGTCGTACCGCCCTCACCCGTCGCTGCTGTTCCTGGCTGTTTCCCTCGCCCTGGCTTCCA
CCGCCGCCGCCGCCCCGCAGGCCACCACCCTCGATGCCGTGCAGGTCACCGCTGCCGCCG
ATGCCAGCGCGCAGGCGCGCGAGGCCCTGAAGCGCATCCCCGGCGCCAGCAACGTCATCG
ACGTGGCCAAGGCCGACAGCCGACTATCCACCAGCGCCGATGTGCTGGCCTACCAGCCGG
GTATCAGCGCGCAGTCGCCGGGTAATGAGGGCACCAAGATCTCGATCCGTGGCTCGGGCA
TCAACCGGGGCCCGGGCGCGCACGCCTCGGGCATTGCGGTGTCGATCGACGGCCTGCCAC
TGACCGGCCCGGGCGGCACGCCCTACGAGCTGCTGGAACCGCTGTGGCTGTCGCGCGTGG
AAGTCCTGCGGGGCGCCAACGGCTTCGAGCGCGGTGCGTTGGCGCTGGGTGGTGCCATCG
ACTACGTCAGCCGCAGCGGTCGTGATTCGGCGGGCGTGCAGCTGCACTACGAAGCCGGCA
GCCGTGGCTACCAGAAGCGCGGCATCAGCTGGGGCGGCGTCAGTGGTGATGTCGACTACT
TCCTGGCCTACACCGATACCGAATTCGACGGTTACCAGCGTCATGCGCGCGGCGACGGCA
AGGGCGCGATGGCCAACATCGGCTGGCAGATCACGCCCGACCTGCAGACGCGTTTCTTCG
TGCGCTACCGCGAAACCAATCATGAAACGCCCGGTCGCCTGACCCGCGATCAGATCCGTA
ACGATCCGCGTGCCGCGAATGCGGCCAACCTGGCCATCGATGCGCGTCGCCCGCAGCCGG
GCAGCACCTGGGTGGGCAACGTCACCACGCTGCAGATCGATGAAGACTCCTCGTTGCAGG
CCGGGCTGGTCTATCACACCTACCCGATGGACTTGAACGAGAGCCTGTACCGGCAGCAGC
TGGACTACGCCAACCTCAACGCCACGCTGGACTACCGCCGCCGCCACCGGCTGTTCGGCC
TGGACAGCGAAACCACGGTCGGCCTGCGCGTCACCCACGATCTGGACGCCGATGTGCGCG
AGTCGCTGCGCTTTGCCAGCAACGGCTATGCCGCCGGCACGCGCACGCGTGATTTCCGGC
ACCACGGCACCGACAGCACGCTGCACGTCGGCAATACCCTCACCTTCAATGACCGCCTGC
GCATGCAGGCCGGGCTGGCACTGATCAACACCCGTCGCGATGTGCAGGTGACCTGGCCGA
GCAGCGGCGGCCGCCTGCGCGACCACGACTGGGACCATGCGCCGCGACTGGGCTTCACCT
GGCAGCACAGCGCCCGGACCCAGTGGTTCGGCAACCTCAGCCGCTCGGTGGAGGCGCCGC
ACCCGTGGTCGATGATCTGGGGCTCGAACCAGTACTTCGGGCCAGGCAATGGCCCGTCAA
CCGGCCGCCAGCGCGCGCCGGTGCCGATGCAGAACCAGACCGCCACCACGCTGGAACTGG
GCGCGCGCGGTGACGCGGCGCTGGGCCGCTGGGAACTGACCGGCTACTACGCGCACGTGA
ACCACGAACTGCTGAGCGTTGAACTGCAACCGGTGCCGAACCTGTTCATCGCCGAGAACA
ACGCCAGCCCCACCGTTCACCGCGGCATCGAGGCCGGATTGGACAGCACGCTGTGGCAGG
CTGCACCGGGCCGGCTGTCGCTTCGCCAGGCCTATACCTTCAGCGATTTCCGCTACCGCC
ACGACGCGCGTTTCGGCAGCAACCGCCTGCCCGGCCTGCCGCGCCACGCCTACCAGGCCG
AGCTGCGCTTCGATCATGCATCCGGCCTGTACGCTGCGCTCAATACCGAATACGCCTCGC
GCATCGCCGTCGACTACGCCAACAGCTACTGGGCCGACAGCCATGTGATCTTCGGCAGCC
GCATCGGCTACGACGCACCCGGTGGCCGCTGGCAGGCCTGGGTGGAGATGCGCAACATCG
GCAACCGCCACTACGCCGCTACGGTCACGCCGGGTTACGACGACGCCGGCAAGGATGTCG
CGCGCTCGACCCCGGGCGAAGGTCGTGGCGTCTATGCGGGCATGCGCTGGCGCTTTGACT
GATTGCCGCAGGCGGCGCCGGGTGTGATCCGGCGCCGCCGTTCCAGTGTCAGCCGATACG
CCAGGCCGGCAGGCGCTCGCTGCGCTTCCAGATGGAAGGCGCCAAGCCGATCAGCACCAG
TGCCGCCAACCACTTCGGCGAGGTACTGAGCAGTGTCGAGGTGAGCGAGCCATCGGCGGG
GGCGGCCATTTCCTGCCACGGGTTGTAGCCCAGGTAGACGACGCTGCCAGCCCACCACAG
CAACGCCACACCGACACCCACCAGCAGCAGGGCCAGCGTGCGGCAGGTCCAGCGCTGCGA
GGTAGTGCCCCATTCCCGCGACGCCGCGGTCAGCAGGCCCACCACCAGCAGCGACACCAG
TGCCACCAGGCCGATATCGACCTTGGTTCCAATGCGCTCATAGGTACAGGCGCGGCACTG
CGCCTCTTCCGCGGCGGTGGCGGCTTCGGCACCATCGGCCTGCCCGGCTGCGGGCTGCGC
CAGTGCTGCAAACGGCAACAACGCCGCCAGCAGCGTCACCATGATCCAACGAAACAACGT
CCTGTTCCTGCGTGCAGCGACATCCATGCGCTCTTCCTCGTCAGTGGTTGTGTGTCCCAG
TGGGCGTTCGGCCATCCAGCGCCCCTGTTTCAGATGCAGTACGACAAGCTCCCGATAGGT
GACACCGCCGGGACACGAATCCCGGCCGACCGCGATCATAGCCCACTGTTCAGTGCAGCT
GAAAACGGGGCGGGTCCAGGCGATATGAAGGAGCCAACCGCACTCCCCCCCTGGATGACC
TGCAGCAGATGGCTCGCACCCGGCACGCATTCCTGCGCGAGCCAGCCCAGTACGGCGAAA
AACAGCAGCAGGCCGAGCAGCGGCCAGATCGTATGCGACACGCATACCCGCCACCATCCC
TGTTCCTGCATGCCCTGCATGCGAGGCGATGGGCTGCCACCGCCCACATCCTGCGACAGT
CCCTCCAGTACGTTGCCCAGCGCCAGCGGATCCAGATCCACACCAGCAGCAGGAACACGC
CATAGGCCAGCAACACGGCCATCGGGTAGCGAAGCAACATCGCGTCGATGCCGGCCAGGC
GCAGCAGGTACGAGGCAAGGAATCCGGCCGCACCGGTCAGGGCGACGATCAGCGCCATCT
GCAGGCGTGGCCAACCCCGCTGCTGCAGGTACCGGCGCGCACGCACGACTTCGCTGCCGT
GGTTTACGGGCAATTTCAGTGGACTGCGTGAAAAATGGCGCGAGCGCTTCATGCCGCCGC
GAGGGGGCGGGAGGCAGCGCGGCAAGGGACCTCGGGAACCTGATGCTGCATGCGGACATC
CTTGCCGGGCACGCGTAGGCGGTGGTGGGCGGATTCCAGCGCGATGGGCCGTGGGTCCAT
CACCCACAGGCCGCACTGGCGCCGGCCTTGTACCCGCGCGCCGGCGGCTGGATCATGACT
TTCCGCTACGAAAAAGTATGCTCTACGGCATGCACGTCTCCCAGCTCACCCGCTCCACCG
CCCTCGTGATGTTCGTTCCAATGATTGGCCTCGCCGGTTGGGGTTCGTGGTTTGGTAGCC
GCTGCATCAGCGATGGCTGCCTCGGCGTCCTGGTGGCATGGCTTGCCGCCGTGGCCACCT
TTGCGGTGCAGGCGTTGCTGGTGCTCCCGACGCATGCCTGGGCCCTCAAGCGGCAGGGAT
CCCCCGCCTCCCGCAGCTACCTGCGTTGGTTGGGCGCGTCGGCCATCGCTGCCTTCCTGC
CCATCGGGCTCGGCTGGGGCTATCTGATGATCTTCCGATGACCTGCTGCGCGTCTTCCGC
ACGCGGATAGCCGGATCAAGGACGCGCGGCCGCCTTCAGCAACTGCGCGGTCACCTGGTC
GAACGGGGCGATGTCCTGCAGTGCGCGGCACATCGCCACTGCGCCTTCCACGCTGGCAAT
CACCAGGCTGGCCAGCTCGCCCGCCGCTGCGGGGGCGCGCCCTTCAGCGACGAACGCCGA
GGCGAGGTGCCCCTGCCAGCGCGCGAACACTTCGGCAGCAGCAACACGTGGCTGGCTGGG
CACGGCCTCCACCGGCTCTTCCACTGCCGCGGCCAGCACCGGACAGCCCGCGCGGAACCC
GGAACGCAGCAAGCGCTCACGCCACATCGCCAGGAACTGCTGCAGGCCCTGCACCGCACC
CCCCTTCAGCAGCTCCACCAGCAGCGCTTCTACCTTGTCGCCAGCCATGTGGGTGGCGCG
CGCCAGCAACTCCTGCTTGCCGCCGGGAAAGTGGTGATAGGTGGAGCCCAGCGGTGCCTC
GGCCAGCTTGGTCACCTCACGGATGCTGGTGGCATTGAGACCCACGCGCGCCAGCATCTG
TGCCGCAGCATCAATCACGCGTTGTGGCGCATCAGAGGGACGCGGGCTCACGGTGGGCTC
CTTGCTAAGACAGTCGTCATAGATTAGCGTACCGGCGATTCTATAACAGTCGTCATAGCC
ATGAATCTCTGGTTCCGCCTGCTCCACCTGCTGCTGTGCAGCCTGTTCCGGCCAAAGCTG
GAGGCGCCGTTCGGGGTCTCGCGCCTGCAGTTCCGGGTGCTGCCCAACGACCTGGACAGC
AACCTGCACATGACCAACGGTCGCTACTGGAACATCTTCGACCTGGGCCGGCTGGACCTG
ATCCTGCGCATGGGCCTGGGCCGGGTGGCGCTGCGCGAGAAGTGGGCGCCCATCGTAGGC
GCCGGCACCATCCAGTTCCGTCGCGAGCTGAAGCCGTTCCAGCGCTTCACCCTGGAAACG
CGCCTGGTGGGCTGGGTCGGCTCGCGCGGCATCATGGAGCAGCGCGTGCTGATCGGCGCC
GAGCAGAAGATCGCCACGCGCGCGCTGCTGGTCACCGGCATCTACGACCGGCGTGCGCGG
CAGTTCCTGGCCATGCCGAAGATGATGGAAGCGATCGGCGTGGTCGCCCCGCCGTCGCCG
CCGCTCAGTGCGGCCGCCGAAGCGTTGCTGGCCGCCGATGCGGCGTTGAAGCAGGACGAC
GCCTGAGCTTCAGGGGGCCGCCACCGGCACCGCGTGCGGTTCGCGCGACACGACCTGGGT
GCGCCCTCCCACGTGCAGCACGTACTCGAAGGACTGCCGCATGCGGCTGTATGCGCCGCC
ATCCGGCACGCCGTAGTTGGCACCCACGCTGAGGGTATGCCGGCCCGGCGGCAACGGCTT
GAGCATTACCCAGTAGCCGTCGGCGGCGGCCAGCCGAGAGTGTTCGTCGTCGGCATCCAT
GCGGAAGCAGCCTTCGCTGCGGACCCGATGCCTGCGCATGTCGCCCAGTGGCTGGCCGTC
CAGCAGCACCACCGCGCTGATCAGGTAATCGTTGTTGACCGCCGCCCCCGCCTGCAGCTC
CTTGCAGGACACAGCCTCATCCACCTGGTAGTGCGCCATGTTGATGATCGGCAGCAACAG
GTACTTGCCAGCCGGCACCACGCATTCGCGATGTGGCCGGAAACGGCCATTGGTGCCGGC
CAGGTTCCAGACCGGGCCTTCCTGGCCCAGATCACACACACGGCCATCCGGGTCGAGATA
GGGCGCGCCGCCCTGGCCGTCGGCCCAGCGCCACCAGCGGGCGGTCCATTCGGCCAACGA
AACGCCGCCCACCGGTTCACGCGTCAGCGGCGAAGGCACCGCCGTGTCTGCACTGAACGC
CGGCACGGCGGCCAGCAGCAAGGCCATCGTTGCGCCACTGCGGCAAAGCCATCCCTGGAT
TCCCTTCCGCATCACCCACCCCATCGTCCCTGGCGGCCACGCGGCGTGGCCAGCTTCGGC
GCCACTGTACCTTGGCGGGCTGGATCCTGTGCAGTGCGGGTACTGTGCCTACTCCAGCGC
CATTGCGCGCTTGACCGCCGCCTCGGCCAACGGCGCCATCACCGCATAGCCCTTCGCCGT
GGGATGCACGCCGTCGTCGGCCAGCTGCGGATCCAGCCCTCCGGCGGCATTGGCCATCGG
CGTGTAGTAGTCCAGATAGACCAGCTGCTTCGCATCGGCATAGCGCTTCAATGCCGCGTT
CAATGCGCGCACCTTGGGCGCAGGTGCCGTGCCCGGCAACCACGGGTAATCGCTGACCGG
CAGCACCGATGCCAGCACCACGGCAATGCCATGTGCACGAGCCAGGTCCACCATCGCGTG
CAGGTTGTCTTCGATCATCGCCTGCGTGGACGGGCCGGTGTTGCCGGCGATGTCGTTGGT
GCCAGCCAGGATCACCACCACCTGCGGCTTGAGTGCCAGCACGTCCTGCGGGAAACGCAC
CAGCATCTGCGCCGTGGTCTGGCCGCTGATCCCGCGATTGAGCCAACCCTTGCCGGGAAA
GAACGTCGCGCTGCCCTCCCTGCCCCAGCCTTCGGTGATCGAGTCACCGAAGAGCACCAC
GCGTGGTTGCCCCGGTACGGCGGCAGGCAGTCGCGCGTTGGCATCGCGGTAACGCTGCAG
TTCCGGCCAATCGGCCAGGCGCTGCTGCATGAAGCGCACCTCGTCCGGGCGCAGTCGCTC
GGCAGGTTCCACCAACAACGGGTTGACGGCGGGCACGTCGGCCGCCATCCCATGGGCGCT
CATCGCGCTACCGAGGGCAACCGCGGCCAGGCCAGCGGACAAGGAACGCATGGGGTCTCT
CCGTTGAATGTCTGCGCCAGTCTAGCGCGCGGCCCCGCGCTCAGCGTGCCGCCGACCGCG
CCGCCACGCCGGTCACCTTGGCCGGCATCCACATGCCTGGCGTCCAGCCACTGGCGGCCA
GGATCGCCTTCGGGTTGTCCTGCTGGATCAGCGCACGCACCGCGTCACGCTTGTCCTCGG
CCTGCAGGTAATAGGCCTTGGCGATGCGATAGCCCACCCAGTAGCCCAGATCATAGGGTT
CCTGCGAACCGGGCCTGTAGTTGTACAGCCACGGCGACAGATCGGTGCTGTCCACATCCA
GTGCGAAGGCGCTTTCGATATGTACTTCCCGGCCACGGGTCCAGGCCGCGTGGCGACCGT
TGCCGACATTGCCGGAAATCAGCTCGCCGATGAACTCGGCGATGCCTTCGCCCAGTGAAA
CACGCAGCACCGTCGCATGCGGGTCGCCCGGCTCGACGTCGGTCAGGCCGGTCTGCTGGA
TGTGCACGTACTCGTGCGCGATCACGTGCACGAAGCGGTCCTGCACATTGGGATTCATGA
AATCGGCTGCGCACAGCGCTTCCAGGCCGATGATCACCCCGCTCTTGGAGGTCAACCCGA
CCGGTCGGCCGCGGCCGACCGCGATGGTCACCGGCGGAAACGCGGCCTGCGGATAGATCG
CCTGCAGGTTGCCGAACACCTGCACCAGGCGCTGCTTCACCGCCGGCAGCTCTGCAAGGC
AACCGCGTCCCTGCGCATACACCCCGGGCTGGCTGGCAATGGCCTCGGCCATACGCTCGG
GCGTGACCCGGCGCGCCTTCGCCAGTTCACCCAGGCCCGGACTGCCTTCGGCCAGGTAAC
CGGCCAGCTGGGCGATGCTGGGCTTGCCGCCGGTGCTGTCGTAGAGCGCGTAGAAGCGGC
TGGCATCGGTGGTGAGGATCTGCGACCCCGGCGGGGTTCCCGCCGACGCCACGCCGACCG
CCCCGGCACAGGCCAGGGCAAGCAGGCAACGCAGGAAACTGGACATCGCTCCGTCCTTGG
TGGAGTGCATGCGAAGCGCGCAATCTACCACTCCGCCCCGGCCACCGCAGCGGGCACATG
CAGGCCCTTCGGGGCTGTGCCAGACTCACTCAGGCACCTGCCATGGATGATGGAGCACCG
CACGATGATGATCGTTCCCGCGTACTGGGCCGAAGCCCGCCTGCAGGCCCGTTTCCGTGG
CCGGCCGATGGTCGTGCGCCGCTTCGGCTGGTCCGACGAGGGGCCTGCCCAAGCCCAGGC
CCACGCCGACGCACGTGCCCATGAAGCCCTCAACGCCATCATCGCCGGGCAGGTGCTGCC
GCGTCGCGAAGTGCGCAGCAACTACGGTGTGGAGGGCGTGCCGATCCGCGAGCAGATCGT
ACAGCGCGATGGCGATGTCATCATCACCCGCAACAGCTATGGCGCGCTGTGCCTCAACAG
CCCCGACGTGCTGTTCGCCGACATCGACCATGCGCAGCCACCGGCTGGATGTGTGATACC
GGCCATCGTCGCGGCGGTCGTGCTGCTTGCCGGCGCCGTCATCGGCACCCTGCTCTGGCA
TTGGCTGGTGGGCCTGGTACTGGGCGTGGCGGCAGTGCTGCTGGTCAACGCGGCACTGCT
GATGCGGCGGAAGCAGCGCCTGGCCGCTGCCGGCGGTGCTGAAGGGCTTGCGCTGAAGCG
CGTGGACGCCTTCAGCGAGCAGCATCCCGATTGGCATCTGCGCGTCTACCGCACCCCGGC
GGGGCTGCGCGTGCTGGCGATGCATGCCACGTTCTCACCCGAGGACGAGCAGCTCCAGGC
ATTCTTCAAGGCACTGGGCACCGACACCCTGTACGCGCGCATGTGCCGGCTGCAGCATTG
CTTCCGTGCGCGACTGACACCGAAGCCGTGGCGCGTCGGTCTGCGTTATCGCATCAGGCC
ACCGGTGGCTGCGTGGTCAGCCGAACAGGCCAACAACCCGGACCGGTTGGCCTGGATTGC
CGATTACGAAAAGAAGAGTGCCGGCTTCGCCGCCTGCGCCTACCTGCGCAGCTTCGGTGA
TACCACCCGGGTGCATGCCAAGGCCGAGCATGTGCGTGACCTGCATGACCGGCTGTCACG
CGCGCAGGATCGCCTACCGCTGGCGTGAGAGTGGCAGACGCTCAATCAGCGCCCTGCACG
AACGGCTGCCCTGCCAAGGTAGTGCCCAGCTGCACCGCGATCTGCTGCCCGCCCTTCTCG
AAGGTTGTCGCGCACTGCTTTCCGCCCTTCTGGCATCCGACTTCCGGAAAGCCCTCAAGT
GACTCGGGGGCGCCCTGTGCCGGACTCGCCTGCCAACCTGCCGCATCCAGCAGGCGCTTG
GCCTTGGCATAGGGCATGCCGGCGACGATGCCCAATTGCGTCAGCTCAGCAGGAAACGAC
TGGGCATGGGCCGTTGAAACCAGGGCCAACGACAACGTTGCAGCAAGGAGAATGGCTTTC
ATCGCAGTGACCTGAAACGAGCTATCAGGTTCAGCCTAGATCATTTGCGTGGCGTGCGAA
TGTGCCGGTAACACGCCGTTACCGTGTCTCCACAGTTGATTGCAGAGCACCTCAATCCGC
TTACAGGCCAGCGGCAGCCGAGCATGGGCTCGGCTCTACAGGATGCAGGAAGGCCGCTCT
GAGGCGGCCTTCCTGTTCCTTCACTTGGCGTTCTTCACGTAGGTATCGAACCAGTTCAGC
ATTTCCGCCACCAACTGTTCGTTCGATTCCAGCGCGGTGTACCAGTGCGGCTCGTTCGGC
AGCATCACCAGCCGGGTGGTGCCGCCGTTACCTCGGATCGCCTGGTACAGCTTGCGCGAC
TGGAACGGCTCGGTGCCCGGGTTGGCGTCGTCCTCGCCGTGGACCAGCAGCAGCGGCAGC
TTGATCTTGTCGGCATAGAAGAACGGCGAGGCCTTCAGGTACACGTCCTGCGCCTGCCAC
ACCGAGCGACGCTCGTTCTGGAAGCCGAACGGGGTAAAGGTCTTGTTGTACGAACCGCTG
GTCGCCACGCCGGCCTTGAACAGCTTGGTGTGCGCGATCAGGTTGGCGGTCATCAGGCCG
CCGTGGCTGTGGCCGGTCACGCCGATGCGGTTGCGGTCAACCACGCCCATGTCCACGGCC
TTGTCCACCGCCGCCTTGGCGTCGGCTTCCAGCTGCTCCAGGTAGGTGTCGTAGGCGTTC
TTCGGATCGCCCACGATCGGGAACGAGGCGTTGTCGATGATCGCGTAGCCGGCCAGCAGC
ATCAGGCGGTACGGCTGCAGGCGGGTGAAGGTCTGCTGCGAACCGGACACCTGCCCCGCC
TGCGCGGCGTTGGCGAAGTCGGCCGGATAGGCGTACAGGATCGCCGGCACGCGCTGGCCT
TCCTTGTAGCCCGGCGGCGTGTACAGGGTGAACGACAGGTCCACGCCGTCGGCGCGCTTG
TAGGTCACCAGCTGCTTCTTGATCTGGCGCACTTCCGGTGTCGGGTCGACCAGCTTGGTC
AGTGCGGTCGCGGTGGACGCGAACTGCGCCTCGCCGGCCTTCGCATCAGCCACCGCCTCA
CCCTGCTGGCGGACGAAGGCATTCGGCGGATCGATCACCGACTGATGCCAGGTCAGGTAG
CGGCCCGGCGTGTTGCTGAAACCGAGGAACTGTTCGTAGGCGTCTGCACTGCTGCGGAAC
AGGCGCTCGCTCTTCAACGTGGCCAGGTCGAGGCGGTCGAGGAACGGACGGTCGCCCTGC
GGCGAGGCACCGCGGCCGCTGAGGAACACATGGTTGCCCTCACGGCGCACCACCTGCGCG
CCATTCGGCAGGCGGGTGAAGACCAGATTGCCAGGGTTGCCGTACAGCTCATCGCTGGAC
ATGTCCCACAGCAGGCGGCCTTCCTTCTTCGGCTGGTCCACATCCACGATGCGGGTCTGC
ATCCAGTGACGATTCTCGTCGTTCTCGTACTGGAAGGCCACGGCCGGATCGGCGGTCCAC
GCGAAGCCTTCGAAGCGCTGCGCGGTGCGGGTGATTTCGGTCGGCTTGCCGTTGAACGGC
GCCTTCAGCATCAGCACGCGATCGCGATGCGGCACGTTGACCTTCCAGTCGCCCTTGTCC
AGCGCTTCGGCGTAGACCAGGGTAGCCGGATCGGTGGCGCGCCAGTCGAAACCGCGCGGG
CCTTCCGGCACGCCGTGCACCGGCACGCGGTCGGCCAGCGGGAGGCTGGCGATCGGCGTG
CTGCGGCCACTGCTGATATCCAGCACGGCCACGTCGTTGGCGAAACGCTGGTAGGTCACC
GCGTGCGAATACGGTGCCTTGATCGATTCAGTCAGCACGTGCACGCCATCGGGCGCGGCA
CTGACTTCGTTGAACAGTGCCGGCTGCCCGACCGGGCGCACGCTGCCTGCGGCGGTATCT
ACCACGGCCAACTGCGAGGCACCGTAGTAAGCGAACAGCTTTTCGTCGTGCACGCTGGTC
AGCGTGTCGCGGGCCTCATAGGTGCTGCTCTCGCCACTGCTGCCCAGCGACTCCTGTGCA
TCCGGGCCGGTCGGTACGCCGCCGTTGGAAGGTGCCGGGCCCTGGTTGGCCGGTACCAGT
TTCACCAGCAGATTCTGGCTGCCGCCCAGCCACTGCACGGTGTAGCCGAAGATCGGGTTC
AGCTGCACGTTCGGCACCTGCTTCACCTGCCCGGTGGCCGCATCGCCCACCCACAGCTGC
ACGCTGGTATCGACCGCATTCTGGAAGGCGAAATGGCTGCCATCGGCCGACCACAGCGCG
CCGGTGGCACAGCCCTGCGGCAGGTTGACCTTGGTCTCCTTGCCACTGCCGATGTCGACC
AGGGTGAAGTCGGCCACGCAGGCCGGAATGCCATAGCCACCCGGGGTGTCATGGCGGCTG
CGGTTCTTCGGCTCCAGCCGCACGCCGGCCAGCTTCAGGTAGGGCTGGGCCACGCGGCTG
ATCGAGGGGTAGGTCTGCGCGGTGGTCAGCAGCAGGCGCTGGCCGCCCGGGGCCACGTTC
GGCGCCGGCGGTGGCGGTGCCTTCAGCACCTTGAGCAGGTGTTCCGGCGGCTTGGCGTAG
TCGGCCAAGGCCGGGCCAGCGGCCAACAGGCCGACGGTGGCAACGGCAACAGCCGCCGCC
AGAGAGGTTCGACGGATCAGCATCCTTATCCCCTGGGTGTGAATGGGTACCCGGAATCGG
GCATGGACCCGAATCTAGCACCGCAGGGGATGGGGTGAATGGGCCGGAAGGGCTAGAGGC
CGGATGGGGCAAAGTGGGACACGCCCGGAGAGGCCGGCGATGGACCGGCATCTGCCAGGC
GTGGTCTGTCGTCACTGCTGGGCGTGCAGGTCCCAGGCGGTCAGGTAATCGGGGTCGACC
ACGATCATGCCACTGTTCCGCATGCGGTATTCGCCTGGCTCGGCCCGCTGGTACTGGTCG
AGCATGGGCGGCAGGTAGCGCTCATGGCCATCGTCTTCGTCGGCCAGCACCACGCCTTCG
TCGGCGCTGATGCGCAGCACGGTGCCCGCGTACTGCTCCAGACCCTGCACTTGGCCGTCG
CCACCATAGCGGGTGACACCCACCAGCACGACCTTGCCGATCATTTCCTCGGCCTTGGCA
TCATCCAGTGGGGGCAGCATGGCATTGAATTCGTCGTTCATCGGTGCACCTCCAAAGCCT
GTGGGGATAGCGTGGGTTCGGCGGTCCCACGCTGCCAGCGTCGACGGCAACGCAGGAATC
TCTCTCGGGGCGCAAGTAGCTGGATCGCAGGCCCGACCGGGCAACGCGGGGTGCGATGGG
TGAAAGGTGTCTGGAACTTGGCTGGAACTGCGGCGGATGGCCATCTGCGCCGATGGCGGG
ACCGTGTCAGGTCAAGATCAACACCACGCGTTGCGTTGCATACACGGTGAAGCGTGACAG
CTGCACTGTAGTGGCATGAGCGCCTCCTGTTGAAGGTCACACGCGGGTGCGTTGCTCCGT
TGGAACGAATGCTGCCACTCCACGCGGAAGGAACAAGTGAAGATTGCAGGCGACCTGCAA
CAAGCGGTTCGCGCGGTACCCGTTCATTAAGCTGGCGCCCCGCTCTGCTGCGGCACGCCT
GCCCTGGCAGGACGCTAGAATGCGTCCATGCGCACCGTACATGCCCTCCGCTACATCACC
CCGTTACGGGAAGGCGGCTCCCTGCCCGCCGTGGTCGAGACCGACGACGACGGCATGGCC
GTGCTGAAATTCCGTGGAGCCGGCCAAGGCCCGAAGGCGTTGATCGCCGAGCTGATCGCC
GGCGAGATGGCACGCACGCTGGGCCTGCCGATTCCGGAAATCCTGTTCGTCGAGCTGGAC
CGCGAGTTCGCCCGCACCGAGCCCGACCCGGAAATCCAGGAGCTGATCCGCGCCAGCGAG
GGCCTGAACCTGGGCCTGGACTATCTGCCCGGTGCGATCAATTACGACCCGGCCGCGATG
CCGGTGGATGCCGAGCTGGCCTCGCGCATCGTCTGGTTCGATGCATTCACCAGCAACGTC
GATCGCACCACCCGCAACCCCAACCTTATGGTATGGCATCGCAAGCTGTACCTGATCGAC
CACGGTGCGGCCATGTACTTCCACCACGACTGGGCCAGCGCCGGCGATGCCTGCGAGAAG
CCGTTCGTGCTGATCCGCGACCACGTGCTGCTGTCGTTCGCCAGCCGCATTGCCGAGGTG
GACGCAGAACTGGCTGCGTGCCTGACCGATGCCGAAATCGAGCGCATCGTTGGCCTGGTG
CCGGACAGCTGGCTGGTGGACGAACCGGCGTTCGACAGCCCACAGGCCTATCGCCAGGGC
TATATCGACTATCTCAAGCACCGCCTGAAAGTGCGTGCAGTGTTCGTGCAGGAGGCCATC
CGTGCCCACGCTGCACACGTATGACTATGCGGTCATCCGCGTCGTGCCGCGGGTGGAACG
CGAGGAATTCATCAACGTCGGGGTGATCGTCTCCTGCCCTGGCGCGCGCCATCTGGAGGC
GGCCATCGAAATCGATCCTGAGCGCCTGCGTGCCTTCGCGCCGGCGCTGGACCAGGACGC
GCTGCAGCCATGGCTGGATGCAATCGTGGCCATCTGCCGTGGCGACGCCAGCGCCGGACC
CATCGCAAAGCTGCCCGCGCGCGCCCGCTTTCATTTCCTCACCGCCAAGCGCAGCTCGGT
TGTACAGATGTCGAGCACGCATGTCGGCCGCACTGCGGACCCGGCGGGTGTGGTGGAACA
CTTGATGACGAAGATGGTGCGGGTACCGGAATGAACGGCACCTGCCGCATTCACAGTGGC
AACCTTCGCGCGATGTAGTTGACCACATTACCGATCGCATCCGGATCGACATTGGCCAGG
CCAACGATCACATAGCCCTGCGCCGGCAGCACCACGATGGCACTGTTCGATCCGGGCGCA
CCGCCTTCGTGGCCGTACTGATGCTCCCTGCCCTCGCCCTGAACCACGAAACCAAAGCCA
TACCAGCCCTTGTGGTTCTGCGCCGTGGTGGCCTGCTGCAGCAATGCAGGTGAAACCAGC
TTCCCGCCTTGCAGTGCCTCGGCGAATTTCACCATATCGGCCACTGTGCTGTAGCCACCA
CCGGCCGACATGCCGCGCCAGGGCAGCGACTTCGTTTCACGGACCCATTGCCCATCGTGC
TTCGTGTAAGCGACGGCACGCTTTGGAACGCTCGCTGTTTCCGGCTCGAAGCCGGTGCCG
GTCATGCCCACCGGGTGCAGGATGTGCTCCTCCACATATGCGTAGTACGACTGCCCCGAT
ACCGCCTCGATGATGCGTCCCAATACGATGAAGCCATAGTTGGAGTAGCTGTCCTGGCTG
CCGGGCGTGAACTGCGGCGCATCCCTGGCGAACCGCTGCACGTAGTCATCCAGCGTCTTC
AGGGACGCGGAATACTGTTCGAAACCATCGCCAAAGAAGTCCCCCAGGCCACTGGTGTGT
GACAGCAACTCGCGCACGGTCACGCTGCTGGCGACAGCCTTGTTCGGATAGTCCGGCAAG
TGCTTGCCGATCGTGTCATCGAGACTGAGCCTGCCATCCTGCACCAGCTGCAGGATGGCC
ACGGCGGTGAACATCTTGTTGGAGGACGCAAGGCGGAACTGCGTCTCCACGCCCACTGCA
ATTCCAGTGCTGCGATCGGCATCACCACCGCGCCAGTCCAGCAGCACCTTCCCATTCTGT
GCCACCTGCAACGCGCCCGACAGCGCGTCCTGTGCCCGCAGCGCCTCCAGCTTTGCTGTG
ACGTCGGCCATCAGGGCAGGCAATGCAACCCGTGCCGGCTTGTGCTTGTCCGGCGTTTCA
GTGCCCTCGATCTGGAACTGCATCAGGTGCGACGGATTGGCCGGGTCCATGACGGCGGTC
ACCCACATCGCGCGTTCGTTCATCTGGCCCATCACCAGCAGCTTCGCTTGGCCGGGTGCA
CTCTCGGTTGATTCGAGTACGCGCAAGGGGCCTGTGCATTCGCGGAATTCGAGATAGTCC
TTGGGACCGCTGCCTTGCTTCTTCGCGTATCTATCGGCGAATGCCTGCAACCCCTCGAGG
CTGCCCGCATTGAAGGCCGCAAGCCAGTCACCGATGGCGTCCTGCGCACGCGGATGTGCA
CGCACGCTGGAGGCGGCGCCCACTGCCGGAACAGCCCAAAGCGTCATCAGCACCGAACAG
GCCAGTACTTTGCAGAGCAGCAGGCATCCAACAGCCTTCATGGCAGTTCCTTTGCGGGTA
TCCCTGGGCGCATCCTAGATCATGGAACCGCCCGCTGCATCCATGCCAGGGACCCTGCCG
CAGCACCTCAGCCGTGACGATGAACGCCTCGATGCGATGCCAATCGCCCCGCTCATGCGG
CAGCGATTCCACGCCCATGCCGATCTGGTACCTCACCGCATCCGGGCCGTCGCGCCAGTA
GTACGGCGCGCCATTGCTCCAGCCGCAACAGGCGTAGCGCAATGCAGGCATGGCAAAGGT
CTCGCGCAGATAGGCTTCCACCTTCACTGCCTGGGTACCTGGAACGCGGTAGTGGGCCTG
CATGGGTTTGATGCAGGACGCGTCGTCCTGGCTGCAGCCGCTGTATTCCAGGCCCGCAGG
CTTCCGGCCCATCGCCTGCAGGAAATCCTGGCATTCGATATCCGGTCGCGCCAGGCCATC
CGCATGCCCCTCCGCTTCCCATGCGGCCAGCGCCTGCGCAGGCGTCTGCTGCGCAATCAC
GTTGGCGGCGAACAGCAATGCCGCCAGCCCCAGCAGCAAGCGCGCGCTACGCAGCGGCAA
CCGGCCAATCGTCTCAGGGCGATCCTTCGCAGGTAGTCACAGGAATGCCAACCGATGCCG
TGCTATCGCCGTGCCATCGTCTGCTCGCTGAAGCGTGCCACGCAGAAGTCCAGGAAACTG
CGCAGCTTGGGCGTCAGCTGGCGGTCGCGCGGGTACACCAGGTTGATCCACGTCGACACC
GGCACGTAGTCCGGCAGCACTTCCACCAGTTCACCACGCGCCAGCGCGGCGGCAAGCATT
TCATGGGGCTGCAGGATCAACCCCAGCCCTCCGACTGCCGCGGTCAGCAGCGGCTCGGCT
TGGTTGACCATGAAGCGGCTGGACACCGGCACGCTCAGCACGCTGCCGTCAGCATCGCGG
AAACTCCAGCGCGTGCGGATGATCGAATGGGCGAAGCCCAGGCACTCGTGCCGACTCAGA
TCGGCCGGATGGACAATGGCCGGGCGCGATGCGAGGTACGCCGGCGATGCACACAGCACC
AGCGGATACGGCCCCAGGCGTCGCGCCACCAGCCCACTGTCGGCCAGATCACCGGTGCGG
AATACCAGATCAAAGCCGTCCTCGACGATGTCCACCAGGCTGTTGGACAGGTTCAGATCA
ACCTGCACGTCCGGGTACTGCTGCAGGTAGGCCACCACCGCCGGCCCCAGTGCATGCACG
CCGAAGGTGACCGGTGCGCTGACGCGCAGGCGCCCCATCGGCCGCCCGCGCGCTACTTCG
GCCAGCTGCTCGGCGCCTTCCACCTCCTCCAGGATCACCCGCGCACGCGCCAGATAGGCC
TGGCCGAAGTCGGTCAGGCTCTGCTTGCGCGTGGTGCGGTTGAGCAGGCGCACGCCCAGG
TGTTGTTCCAGCGACTGCACGTGTTTGCCGACCAGCTGCGGCGACAGGCCCAGCGCGTCG
GCGGCAGCGGCGAAGGAGCCAACCTCGGCCACTTTGACGAAGGTCCGCAGGGGAGCGATC
AGGTCCATTGCAAACAATTGGTTTTCAATGAAACGCCAGATTACCCCTTATTCTGGAGGC
AGGCCACGCGCACAGTAGCCTCCACCTTTCCGCCGGCCCCAGCGCCGGCCTTGCCCAGGA
GCCCCCCATGAGCCAGGTTGTCCGCATCCACGAATATGGCAGCGCCGATGTGCTGCGCAT
CGACGACATCGATGTTCCCGCCCCCGCCGCCGACGAGGTCCAGATCCGGGTCAAGGCCAT
CGGCCTGAACCGTGCCGAGGTGATGTTCCGCAACGGCGCCTATCTGCAGGAGGCGCAGTT
CCCCAGCCGGCTGGGCTATGAAGCGGCCGGCATGGTCGAGGCGGTCGGCAGTGCGGTGAG
CGGATTCACTGCTGGCGATGCGGTGAGCGTGGTGCCGCCGCTGGACATCGCCCGCTGGGG
CACCTACGGCGAGCTGGCCAACGTGCCGGCACGACTGGTGGTCAAGCACCCGCAGGCGCT
GGGCTTCGAAACGGCGGCTGCGGTGTGGATGCAGTACGTCACCGCCTGGGGCGCACTGTT
GGAGCAGGCGCAGCTGGCCGCCGGGGATTCCGTCATCATCACCGCTGCCAGCAGCAGCGT
CGGCCTGGCCGCGATCCAGATCGCCAATGCAGTGGGTGCCACGCCGATTGCGGTGACCCG
TGGCCCGGGCAAGCGCCAGGCCTTGCTCGATGCCGGTGCCGCCCATGTCATCGCCACCCA
GGAACAGGACCTGGCAGCCGAAGTGGCGCGCATCACCGGCGGTGCCGGCGCCCGCGTGGT
GTTCGACCCGATCGGTGGCCCGCAGTTCGTGCCGCTGACCGAGGCAATGGCCCGTGGCGG
CATCCTGCTGGAATACGGCGCGCTGAGCAGCGAACCCACCCCGTTCCCGTTGTTCAACGT
GCTGGGCAAGTCGCTGACGCTGAAGGGCTACCTGTACTCGGAAATCGTCTCCGACGATGC
CGCGCTGGCACGTGCCAAAGCGTTCATCGTCGACGGCCTGGACAAGGGCACGCTGGCGCC
GAAGATCGCGAAGGTGTTCCCCTTCGCACAGATCCAGGACGCCCACCGCTACCTGGAATC
GAACGAACAGATCGGCAAAGTGGTGGTGACGCTGTAAACACCCTGCCGGCAGCGACGGAC
CCACTGCGGGCACGTCGCTGCCGCAGGCTCAGGCCATTGAAGGCCCGCGGTTCTCATGCT
GGCGGCTTTCGAGGGTGAGCTGGTGCTCGCGCTGCCGGTTGTCACCGGCCAGATCATTCA
CCGTTTCCTCCATCGAGCGCGCGGGCTGTGCCGTATCCACACTGGCGCGCTCACCAGGAA
TCAACCCGGCAACCCACAGGCGATCTCCGGCCATCATCACCCGGTCGACGCGCGCGGCAT
CATCGATGCCGTTGCGCTTGGACTCCAGCACTGCCTGCATGACGTGCTCGTCGCCGATGG
TGCCAGGTACCCCCTGGCGGATGCGCTCGAACAGCGCGGCGTCCCTGGGCGACAGCGATT
CCATGCCATTGGGCTGCGGTGCGGGCTCCGGCGCGGCCGGACCAGCGACCGGTGCATTCG
CCGCTGCCTGCTGCCGCGCCTGCACCTGCTCCGGCTGGAACTCCGCCCGCGTATAGGGCG
GACGCTGCGGCGGCCAGTTCTCCGCGCGGTCGAACTCGGTGGTCGGCGCATGCTCGCGAG
CGACGGCGGCATCGTTCAACTGCCGGCGCGCATCCGTGTCGATGACGCCGCCGGGGCGCA
GCGGCAGGCCATAGTCCTGCTGGAAGTTGCGCATGGCCGCCTGCATGCCGGCATCAAACG
TGCGCGCATCGCGCTCGGCACGTGGGTTCGGTTCGGTCAGGTACCCCAACGCCTCCAGCT
GCCGGCGCATTTCGAACACCGGCTCGCCCTTCTCACCGGGGCCCAGGTTGCCGTCGGCCA
GCGGCCCGGTCAGGTCGGTCACCGTCCGGCGCTTGAAGTCCGGATCGACCGCCAGCGTGT
CGCTGCGCATGCGTTCCAGCAGCGCAGCGTCGATGCGGCCATTGGCCGGGCTGATACCCC
GCTCGGTCTGGAAGCGGCGCACGGCCTGCTCGGTGGAGGCGCCGAAATCACCGTCGGGCT
TGATCGCGGCATTGGCGTTGTTGCGGACGTCCAAGCGCTGCAGGTACTGCTGCGCTTCCA
GCACGTGCTGGTTGGCGTCACCCCGGTGCAGGTCCATCGCCCCGGTGGGCGCCTGGGGGG
TCGGCACCGGCATCTGGAAGCCTGGTTGCTGCACACGCTGGACCAGGCCGGCAACCTGGG
ATTCCCATTCAGTGGCCCGTGTGGCGATGGCGTCTGGATAGGGACTGCCGTTGTTCAGCT
CACCGCCATTGACCGAGGCCCGCGCCTGCCGGTAGTCGGCATGGTTGGCGTTGACGTTGT
CGGACAGCCGCGCACCAAACAGGCCGTCGCGCATCCCCACCACCAGCACCTTGGTGGCGA
TGTCTGCCTGGGCAGCCCGTTCCGGATGCTCGACCAGCTCGCGGCCGATCCCCAGCGCCT
CGCCCAGCCGCTCGTAGTTGTTGACGTGGGTGAGGTGGGCAAAGCCCCGGCCGAAGTACT
CCTCGCCGCCGAAGTAGCGCAGATCCACCGCCTGCTTCCTGCCCCAGTCTTCCTCGGGCG
CGGCGAAATCACGCGATTCGTGCTGCGCCGTGGCCAGCACATAGGCAATCTGCCGATGGT
CGGTAATGCCGTTGTCGATGCAGGTACGCACGATCATCTCGACCGACTGGTCCCGGGTCA
GGCCGAAGCCCGACCCACCTTTTCCATAGCCTTCGCTCATCCTTCAGCTCTCCAGTTCCG
GAACGCATCCATTCGTCGGGGGAAGACCTACTTCAGCAGGTCCGATTCGGTAGGGGCCTC
GCCCCTGCAGGTGTCATAGCGGCGCTGCAGCAACGTGCGCGTGCCGGTTCCGCGCAGCTG
GATGACCTTGTCCTCGCGCTCGCACGGGCTGACCTTCGCGCGAAGCACGAACCGCCCATT
GTCGATATGGTCGATGTCGCGCCCACCGATGGCCGCTTCCAACGCCTTGGCACGCACATA
GCGGTTGCGCTTGGCATCGAACAGGTAGAACGCATGCACCGGAACGTTGTAGACACCGCT
GTTGTCCTGCCACACCTGCAGGTCCGGCACGCCATCACCATTGAAATCCGAAACGGTCAG
CAGCACGGCGGTCGCACCCTGGGCACCGGTGCCGGCGCGGGTCAGGCGCGGCTGCACGTC
CGTGACCACCACGTTGCGCCCACCACGGGTCACGCCCATGCTCCGCACCTGGCAGGTCGT
CACGTTGTCGGTGCCGCTGCAATCGGTCACCTGGAAGACCACCTGCAGTGCCGGTGTGAG
CCTGCCCTCGCCGGGCCGCAGGACGATCCTGCCCTGCTTGTCGGGCGCGGCATCGGCGGC
ATGCACAGCGGCCTGCGCCGGCGCCGGGGCCGCCTTGGCTTCCGCCACCAGCGCCGCCGC
ACCGCCGCCCTGCAACTGGCGGGCACGCAGCAGGGTCATGTGCGTGCGGCACTGCTGTGA
ATCCAGCTGGGCAACGGCCGTGCTGCCTTCCGGGCACCGGTTGTCGCGCTGGCGCAGCCA
TTGCCGCTGCAGATCGCGCAGCACCTGCTGATCACGGGCGGTCAGTGTGGAGCGCGCCGC
GCTGTAGGCGGCATTGAGTGCATCGTCGTGCACCTTGAGTTCAGCGTCGGCACAACGGCG
ACGGGCGTCCAGCGCGGTGCCTGCGGCCGCCATGCAAGGCGCATGAGCGGGGCTCAGAGA
GCGCGCATCGCCTGCGATCAGTTCGGCACCGCTGGGCACCTTGCGTGCCGCGGGCTGGGG
CGACGCCTGCGCGCTTGTCCACAGGCAAGGGCCAAGCAGAAGCAGTCCTGCCAGCAACCG
GGTGGCACGCCCCGGCAGGCGTTCGGAGTTCAGCATGCGTTTCCTTCCCTGGGGGCGTTG
GCCGGCCCCGTCCTGTTCCGATGATGGATGCTGCCCGGTCGCCAGCGCAACTTCAGCGAC
CAGCGGTCACAGCCCGTAGGCCGCACTCAGGCCGGCAGCGCTATTTCGGCAGTGCGTAGG
CCATCACGTAATCGCCATTCGGGGTTTCCATGAAATGGTGGCCGCCAGCCATGATCACCA
CGTACTGGCGCCCGCCCTGCGCGTACACCATCGGATTGGCCTGGCCACCCGCGGGCAGCT
TGGCATGCCACAGCTCCTTGCCGGTCTTCAGGTCGATGGCGCGCAGCAGGTCGTCGGTGG
CGGCGGCGATGAAGATCAGGCCGCTGGCGGTGACTACCGAACCGCCATTGTTCGGCGTGC
CGATCTCGATGGGCAGGCCGGAACGGATGCCGAATGGTCCGTTGCCGCGCGCACTGCCGA
ACGGACGGTCCCACAGCAGCTTGCCGGTGCGCAGGTCGATGGCCCGGATGCCGCCATAGG
GTGGCTGCTTGCACAGCAGACCAGTGAACGGCAGGCGCCAACCGGCGTTCACCTGGATGG
CGTAGGGCGTGCCCACCTGTGGGTCGCCCGCGCCTTCGGCGCCGCCCTTGTCGAACCGGA
CCTTCTCGCGTGGCAGCCAGCCCAGCCTGTCGGCCTCGGCGCGTGGCACCAGCCGGTTGT
AGTTGGGCATGTCGTTGTAGTTGGCCACGATCACGCCGCGGCGTGTATCGATGGACACAC
TTCCCCAATCCGAACCGCCGTTGTAGCCGGGATATTCGATGGAATGGCGATCACTGCTCG
GCGGGGTGTAGAAGCCTTCGTAGTACGCCTTGCGGAACTGGATGCGGCAGATCAGCTGGT
CGACCGGGGTGATGCCCCACATGTCGCGCTCGGTCAGGTCATGCTGCCGGCGCAGCGTGT
GATACAGCGAGAACAGCTGCGTGGGTGAGCGTTGTTCCGGTTCGACACCGCCGACCGGCA
CCCTGCGCTCTTCGGCGGCGGTCAGCAGCTGGCCGTTGCGGCGGTCAAGGATGTAGAGAT
CACCCTGCTTGGTCGGCAGCAGGAGCGCCGGCACCTTGCCAGCCGCCGTCGGGTAATCGA
TCAGGCTGGCCTGCGAACCCAGGTCGTAGTCCCACACATCCTTGCGCACCGCCTGGAAAT
GCCAGGCCGGCTTGCCCGTGGCCACATTGATCGCCACCAGCGACGTCGCGTAGCGGTTCT
GGTTTTCCGTGCGTGAGCCACTCCAGTAATCGCCAGCGGAATTGCCCAGCGGCAGATAGA
CCAGCCCCAGCGCCTCATCACCGGTCGCGGTGGTCCACATGTTCGGCGTGCCGCGCGTGT
AGGTCTGCTCATGCGGCGGCAGGCCGCTGCGTTCGGGCTGGTCCATGTCCCACGCCCAGC
GCAGCTTGCCGGTGATCGCATCGTAGGCCTGGATCACGCCCGACGGCGCGTCGCGGCGCT
GACCATCCAGCACCTGGTGGCCGGTGACGATCACCCCGCGCACGATGGCCGGTGGCGAGG
TGATCGACACATAGCCCGGTGGCACCTCGCCCATGCCCAGAGTGATGTCGACCTGGCCGT
TGTTGCCGAAATTCGCACAGGGGCGGCCACTGTCGGCATCCACCGCGATGATGCGCCCGT
CCAGCGTGCCCTCGATGATGCGCGCCCAGCATGCCGGACGACTGCCCGGTGCAGCGCTGC
GGGTGGCACTGGGCGGCGGTTCCGGCAACGCCAGATCAGCAGCGGCATCGGCCAATGCGG
CATCGGCGAGGATCGGCGTGGCCGGTTGCTCGTAATAACTCACGCCACGGCAGGCGGCGG
TGTATGGAATCGAAGCGTCCTTTACCTTCGGATCGAACCGCCACACTTCCTTGCCGCTGG
CCGCATCCAGTGCGATCAGGCGGTTGCGGGCGGTGCACAGGTACAGACGGTCGCCGATCT
TCAGTGGCGTGGTTTCCGCACCCCAGCGCTTCTTCGGCATATCGCCGGTGCGGAACTGCC
AGGCCAGCTGCAGCGTGGCCACGTTGGCCGGGGTGATCTGCTGCAGCGGCGAATAGCGGG
TGGCGGCATTGCTGCGCCCCCACGCCGGCCAGTCCCCTTCGGCAGGCTGGTCGGCCGGCT
GCAGGCCGGTGGTGTCGCGGGTCGGTTCCAGCCCGACGCTGGCCGCGCCTTCCGGGAACG
GCTGGTGCCCGTCCACTTCGCCGTGCGGCGCGAACGCCAATCCGAAGGCAGCGACGAACA
CCAGCATCAGCACGCCGGCCACGCTGCGCGACAGGCGCCTGGAAACCGGTTGGTGGAGGG
TGGGCGCCAGCAGCGCCAGCACGATGCCAAGCGCGGTCACCAGGCCGAGCCGCGGTACCC
AGCGCCAGTAGTCGCTGCCCGACTCCCACCAGGTCCACAACAGCGTACCGGCGAACACCA
GCGCATACAGCAGCGCGCCGCTGCGGCGATTGCCGAACAACAGGAGGCCACTGGCCAGCA
GGCCGGCCCCGGCGATGGCGTAGTACGCCGAGCCGCCCAGGCTGAGCAGCCATGCGCCGA
GCCCGCCGATGACCAGGCCGAGCAGGACCAGCAGCAGCGACAGCACGGTAACGAGAGGAT
GCCGGGAGGCGCGGACGGGAGCAGGAGCGGACGGCGGCGTGGCGGACATCGTCGATCTCC
GGGGACAGCATGCGCCGTTATCCCACCGCCGACGTGAAGCGCGCGCGTATGTGCGGCATC
CTGATACGACGACGCCGGCACAGGGCCGGCGTCGTCGCGTAGCTCAATCTTGCGGCAGGA
TCACTCCTGTGCGGCGTCCTCGCTGCTGGAAGCCGCCGGGGCGCCATCGGTCGTGGTCGC
GGCCGGGGCCGGGCCAGGCACTGCCATCTCATCCTCGTCCTCGTCGATCGAGGCATCCAT
GCGCTCCACCGCCTGCAGCTTCTCGTCCTTGGACAGGCGGATCAGGGTCACGCCCTGGGT
GTTGCGGCCGACGCGGCTGATTTCCGAGCCACGCGTACGCACCAGGGTGCCACCATCGGA
GATCAGCAGGACTTCGTCGCTGGAGCCCATCAGCACTGCGGCGACCAGCTTGCCGTTGCG
CTCGGTGGTCTGGATGCCGATCACGCCCTGCGTACCACGGCCCTTGCGCGGGTAGTCCGG
CAGCGGGGTGCGCTTGCCGTAGCCGTTCTCGGTGGCGGTAAGGATGTACTGAACGCTGGC
GTCGTCGGCGCCGTCGATCACCGCGTCGCCATTGGCGACAGCTTCCTCGACACCGTTGTC
GTCCTCGTTCTCGTCCTCGCTGCCACCGGCACTCTCGGCCACGATCAGGCTGACCACTTC
CTCGCCGGCCGGCATCTTGATGCCGCGCACGCCGGTGGCAGTACGGCCCATCGAGCGGAC
CTTGTCCTCACCGAAGCGCACGGTCTTGCCGTTGGAGGCGAACAGCAGGATGTCGCGCTG
GCCGTCGGTCAAGCCGACGCCGACCAGCGCATCGCCCTCGTCCAGGTTGATCGCGATCTT
GCCGCGGGCCAGGCGGAAGGCGAACTCGCTCAGCGGGGTCTTCTTGACCGTACCGTTCTT
GGTGGCGAAGAACACGAACTGGCCATCGGCGTACTCGCGCACCGGCAGCACGGCCTGCAC
GCGTTCGCCCGGCTCCAGCGGGATCCAGTTGATGATCGGACGGCCGCGGGCGTTGGAACC
GGCTTCGGGCAGCTGGTAAACCGGCAGCCAGAACACCTTGCCCGAGCTGGTGAAGGTCAG
CAGCGTGTCGTGCGTGTTGACCAGCCACAGCTGTTCGATGAAATCCTCTTCCTTGGTCGC
CGCCGCGCTGCGGCCACGGCCACCACGGCGCTGTGCGCGGTACACGCTCACCGGCTGCCG
CTTCACGTAACCGGCATGCGACACGGTAACCACCACGTCTTCCGGCGCGATCAGGTCGAG
GATGTCCAGGTCTTCTTCGCTGTGGCGGATTTCGGTACGACGTTCGTCGCCGAATTCGGC
CTTGACGTTGACCAGCTCCTCGCGGATCACCTGCAGCAGGCGGTCGGGATCTTCCAGGAT
GTGGATCAGCCCGGCGATCACTTCCAGCAGCTGCTTGTACTCGTCGGTCAGGCGGTCCTG
CTCCAGCCCGGTCAGGCGGTGCAGCCGCATCTCCAGGATCTGGGTGGCCTGGATCTCGGT
CAGCTGGTAGCCGCCCTCGATCAGGCCCACGCCCTTGGGCAGGTCTTCAGGACGGGAGGC
CTCGGCACCGGCCGCACCCAGCATCGCACCGACCAGGCCCGGCTCCCACACGCGGGCCAG
CATGCGCTCGCGGGCTTCGTTCGGGTTCGGCGAGGTCTTGATCAGTTCGATCATCTCGTC
GATGTTGGCCAACGCAACGGTCAGGCCTTCCAGCACGTGGGCACGGGCGCGCGCCTTGCG
CAGCTCGAACACGGTGCGGCGGGTGACCACTTCGCGACGGTGGCGGACGAACGCCTCCAG
CATCTGCTTGAGGTTCATCAACTGCGGGCGGCCATCGACCAGCGCCACCATGTTGATGCC
GAACACCGATTCCATCTGCGTCTGCTGGTACAGGTTGTTCAGCACAACCTCGGCAGATTC
ACCGCGCTTGATCTCGATGTAGATGCGCATGCCGTCCTTGTCGGACTCATCGCGCAGCTC
GCTGATGCCTTCGATCTTCTTTTCCTTGACCAGCTCGGCGATCTTCTCGATCAGACGCGC
CTTGTTCACCTGGTAAGGAATTTCAGTGACGATGATCGATTCGCGGCCGTTGTCGGCCAC
TTCGATATCGGCCTTGGCACGGATGCGCACGCGGCCACGGCCGGTGCGGTAGCCGGCGAC
GATGCCGGCAGTGCCGTTGATGATGCCGGCAGTCGGGAAATCCGGGCCCGGGATGTATTC
CATCAGGCCGTCGACATCGATGTCCGGGTTGTCGATCAGCGCGATGCAGGCGTTGATCGA
TTCGCTCAGGTTGTGCGGCGGAATGTTGGTCGCCATGCCCACCGCGATGCCAGCCGAACC
ATTGACCAGCAGGTTCGGGAACCGGGTCGGCATGACCGTCGGCTCCAGTTCCTTCTCATC
GTAGTTGGGCTGGAAATCGACGGTTTCCTTGTCGATGTCCGCCATCAGCTCATGCGCCAG
GCGCGACATGCGCGCCTCGGTGTATCGCATTGCTGCAGCGGAGTCGCCGTCGATCGAACC
GAAGTTACCCTGGCCGTCGACCAGCATGTAGCGCAGCGAGAACGGCTGTGCCAAGCGCAC
CAGCGTGTCGTACACCGACTGATCGCCATGCGGGTGGTACTTACCGATGACGTCACCGAC
GATACGCGCCGACTTGAAGTAGGGCTTGTTGCTGTGCGCGTTGAGTTCGTTCATCGCGTA
CAGCACGCGGCGATGCACCGGCTTGAGGCCGTCGCGCGCATCCGGCAGCGCGCGGCCCAC
GATCACGCTCATGGCGTAATCGAGGTAGCTCTTGCGCATCTCGTCTTCCAGGTTGACCTG
GATGATTTCCTTGGCGGTTTCTGCCATTCGGGTTCCGTTGTCTGGTAGCGGTCCAGTCCG
GCGCAGCCCTCTGCGGGAGGGGGTCGCGCCGGAACCTCGATTCAACCTGTGGATACTACC
ACAACAGGCCGTTTTCCGCCTCCCTTTACGGGGATTTTACCGGCACAAATCAGGAACTTA
GGGCCCCATACCGCCCCTGTAGAGCCGAGCCCATGCTCGGCTGCGCGAAATCAGTAGATC
CACGCCGTGCGTGGATGAGGCCTGCCTGGGGTCAGAGCCCTTTCCTGCGAAAAGGGATCC
GACCCCGGGACCTTCCTGCCCGCCTCAGCCGCCGAAGGCGGTGCGCATGTTCCCGGCGGT
CGGGTTCAGGATGACCCCGCGCTCGGTCACGATGGCGTCGATCAGCTCGCCCGGGGTGAC
GTCGAACACCGGGTTCCAGGCAGCAATGCCCTCGGCGACGGTACGGGTACCCCCCACGCC
GTACAGCTCACCCGGGTCGCGCTGCTCGATCTCGATCTGGCTGCCGTCCACGGTCTCCAT
GTCCACGGTCGAGGACGGAGCGACCACCATGAACTTGACGCCGTGGTGGCGGGCGGCGAT
GGCCAGCTGGTAGGTGCCGATCTTGTTGGCGGTATCGCCATTGGCGCAGATGCGGTCCGC
GCCCACGATCACCCATTGCACGGCGCCGGTCTTCATCAGGTGCGAGGCAGCCGAATCGGC
GATCAGGGTGGCATCGATGCCGTCCTGCTGCAGTTCCCACACGGTCAGGCGTGCCCCCTG
CAGCCACGGCCGGGTTTCGCCGGCGAACACGCGGGCGATGCGGTGCTGGGCCATGCCGGC
GCGGATCACGCCCAGCGCGGTACCGAACCCCGCAGTGGCCAGCGAGCCGGTATTGCAGTG
GGTCAGCACGCCGCTGCCAGCCTCGATCAGGCCCGCGCCCAGTGCACCCATGTGGCGGTT
GGCGGCCAGGTCTTCCTCGGCGATGGCCTGCGCTTCCGATTCCAGCAACGCCTTCCAGTC
GGCGCCGGCGGCGTTCAGGCAACGGCGCATGCGCGCCAGCGCCCAGGCCAGGTTGACCGC
AGTCGGGCGCGACGCATTGAGGCGCTGCAGGGCCGGTTCCAGCTGCTGCAGGGCGTGCGC
ACCATCGGCGGCCTGCACCTCGCGTGCAGCCAGCACGACACCCCAGGCAGCGGCAATGCC
GATCGCCGGCGCGCCACGCACGGTCAATGCGTGGATCGCGCTGGCAACCTCGTCGCTGTC
ATGGCAGACCACGTGCTCGACCACGAACGGCAGCTTGCGCTGGTCCAGCAGTTGCAGGGC
ATCGCCGGTCCACAGGATCGGGCGGATGTGGTCGTAACGGGCGTAGTCGATGTCAGAGGC
AGTGTTCATGGGCCCATTGTAGGGCCACGCCCCGCAGGGTTGGAGCCTGCCCGGGCTCAA
TTCACCGAGAATTCGGCGCGGCAGCCGCCGTCCACCCAGATCCCGTTGCGGCTCCAGCCC
CAGGTACTGCCTTCCTCGCAGGGCGTGCTGGACAGCTGCTCGGAGACCACGGCGCCAACC
GAGATGCTGGCACCGCAGAAGCGCCGCTTCTTCGACTTCGATTCGCAGGTCAGGCGGCGC
GGCATGTCGACGAAGCGGCCATCGTCATCGGCCACTTCGAAGTCACCCTGGCAGCCACGG
CTGGTCCAGACTTCATTGCGCTTGTAGCCCCAGCCCTGCCCTTCGCGGCACGGCAACACC
GACAACTGGCGCAGCAGGCGCACCGGCGCGCCATCGAGTCGTACCGGGCAACTCTGCGGA
CGGCCATTGGATTCGCAGCGCACCACACGGCGCACCAGGCGCTTGCCCGAGCTGCCAGCC
GGCGGCGCCGCGCCCGCTGCGCGCCGGGCGCGGAACTCGGCACGGCAGCCCAGGGTGACC
CACACACCACTGCGGTCAGTGCCCCACTCGCTGCCGCGGATGCAGCTGTTGCTGGACAGC
TGGCGCACCAGGTCGACGCCGTTGGCAACCTCGATATCGCAGTGCACCCAACCCATGTCG
CGTGATTCGCAGGTCACCACTTCATCGTCGTAGCCCACCTGCTGGGCCGACGCCGGCGAC
GGCAGCCAGGCACCCCAGAGCGCAATGGAGTACACCGGTGCAGCGACAACCGCGAACCAC
TTGACCAAAGCCTTCCCCAGCAGGAATGGATGAACTGGATGCCAGTGTCCGGCATTGGCC
GTGATAAGAGCATCATCGTGCTTACCGACGCAAGCGCACCGAACCCGCGTTTCGTTCAGC
CTGCGATGTTCAGCAACACGCGGGGATCACGCGTGGGCGAAGTCGTAGGCCAGCACATCG
GCGATGCGTGGCGTGCGGTTCATCGCCATCAACAGGCGATCGACACCCACCGCCACGCCG
GCACAGGCAGGCATCGACGGCAACGCCGACAACAGTGCCTCGTCCACGGCCGGCTGCACC
TGTCCACGTTCGTGGCGGCGCTGCTGGTCACGCTGGAACCGGGCGCGCTGCTCGTGGGCG
TCGTTCAGTTCGTGATAGCCGTTGGCCAGCTCCACTGCACCCAGGTACAGCTCGAAACGC
TCGGCCAGCGGCGGCGTGCCCGGACGGATGCGGGCCAGCGCGGCCTGGCTGGCCGGCCAG
TCATGCACCACGGTCATCACCGCGTCATCGAACTGCGGCTGGATGTGGTGGGTCATCAAC
AGGTCCAGCCAGTCATCACGGGTCAACCCGACCGGGTCGATGTGCACGTCGCCAAGCGCA
ACACGCAGCGCGGCTTCATCGGCCTCGAACGGATCCAGGCCCACGTGCTGCTGGAACAGC
TCGCGGTAACTCAACACACGCAGCGTTGCACGGCGTCCGACCAGGGCCAGCGCCTGGCCG
ACCAACTCGGCGGTTTCCTCCATCAACCGGTGGTGGTCCCAGCCGACCCGATACCACTCC
AGCATGGTGAATTCCGGGTTGTGGCGGCCGCCGGCCTCGCCGTTGCGGAACACCCGGCCC
AGTTCGTAGCAGTCGCCCACACCGGCCGCCAGCAGGCGCTTGAGCGGATATTCCGGCGAA
GTGCGCAGCCAGCGACGACGGCCACCGGCATCGACATGGCCGGTGAAATCGGTATGGAAG
CTGTCGATGTTCGGCTCGGTGTTGCCTGCCACCGACAGGATCGGCGTTTCCACCTCCAGC
ACATCGCGCTCGGCGAAGAAGCGGCGCACCAGTGCATTGAGCGTGGCGCGCTGCTGCAGC
GCGCGCAGCAGGGCCTCGCTCACAGGATACCCTCCGGGCGCGGATGGTCGAGCGGCAGGG
TCAGCAGATCGCGGGTGTCGTCGATGTAGCCGCTGGCCAGGTACAGGCGGCGGGCCAGTT
CGTTGTGGTGGTTCACCTCCAGGCGCAGACGGCTGACACCACGCCCGCGAGCGCGCTGTT
CACAGATGGCCAGCGCCTGCTTGCCGCGACCACGACCGCGCGCGCGATGGCTCAGGTACA
GCTCGTCCAGCAGCATGAAGTGGCCGCCCTGCTCCAGGCTGAAGCCCATCGCGATCACCG
CGTAGCCGACCACCTCGCCGGCCTCGTCCAGCCACAGCAGCACTTCGCCATTGCGCGGAT
CGGCCAGCAGCGCGTCCACGCCGCGACGCACGCGCGCGTCATCGAAGTCGATCCTGTCTT
CGGCGTAGAACTCGCGCATCAACGCGATCAACAGTTCTTCGTCGGCACGGGTGGCCAGGC
GGAAATCCAGCGGGGCGGTCTGCATCGGTGTTCCTTTGTCTTTCATGCCGGGCGCCAGGC
ACCCGGCGGGTCATCATTCGTGTTCGGCGAGGTAGGCCAGCAGGCGGTCTTCGTCCCACA
CCGGCACGCCCAGCGATTGCGCCTTGTCCAGCTTGGAGCCGGCCTCGGTGCCGGCGACCA
CGAAGCTGGTCTTCTTCGACACGCTGCCGGAAACCTTGGCACCCAGCGCTTCCAGGCGTT
CCTTGGCGGCATCGCGGGTGAGCTGGGCCAGGGTGCCGGTCAGCACCACGGTCTGCCCAT
CCAGCGGGCCGGCCACGATCTCGGCCAGCGCCGGCGCCTTGGCCAGGATCTGCTGCATCG
CCTTCTCGGCTGCCAGCAGCATCGCGCCATGGCCATCGGCATCGAGCCAGTCGGCCAGAC
CGCGCGCAGTGTCGTCCGGCAGGCCGGCGTTGACGAACTGGCCATGCTCGGCATCCAGCA
CCGCCTGGGCACCCGGCAAGGCAGCCACCAGCTTCTCCGCACGCAGGCGGGTGATGCCGG
GGATTTCCGATTCGACCAGCAGTTGCGCCAGATCCATGCCTTCGCGCAGCTTGGCACTGG
GCGCGTGCACATCACTGATGCGCACCTGCCCGACCTGCAGCAGGTCGTCGATGGCCTGCT
GGTTGCCCTGCTGCTCGAAGAAATGGCCGAGAGAACGCGCCACTTCGCCACCGATGTCCG
GCACGCGCTTGAACAACGGCCATGGCAGGTGGCGGATCAGTTCCAGGTCACCGAACCACT
GCGCCAGCGCCTTGGCCGTGCTCTCGCCGACGTGCTCGATGCCAAGCGCGAACAGCAGGC
GCTCCAGCGTGGCTGCGCGACTGGCGTCGATTGCCGCGATCAGGTTGTCGGCCCATCTGG
TGGCGATCTTCTTCGTGTTCCATTCGAAGCTGGCCGGCTGTGCCAGCGCCTGCGCGCGCC
ACGCCGGATCGTTGCCATCCAGCTTGAGCACCGCATTGAGCACCGCGCCGCTGCCTTCTG
CCGGCAGGTGCAGCTTCAGCGCGGCGGCCAGTGCCGAAGGGTCCTCGGCATCCAGCACCA
GCTTCAGGTGCAGCAGCTGGTCGCGGTTGAGCCGGTACAGATCGGCCACGCTCCTGACAA
TGCTGGCGTCGACCAGGGTTTCGATGTACTTGTCGCCGAGGCCGTCGATATCCATCGCAC
GGCGCGAAGCGAAATGGGCAATGGCCTCCTTGCGCTGCGCAGGGCAGGACAGTTCGCCCG
AACAGCGCCACGCAGCTGCACCTTCCTCGCGCACGATTTCCGAGCCGCACACCGGGCAGC
GCGTCGGCATCTGCCAGGGCGAGGTGCCCTGTGGACGGCGGTCGAGGATGACGCTGACCA
CTTCCGGAATCACGTCGCCAGCACGTCGCACGATCACGCTGTCACCGACACGCACATCGA
GACGCGCGATCTGATCGGCATTGTGCAACGTGGCATTGGACACGATCACGCCGGCCACAG
CCACCGGTGCCAGCCGCGCGACCGGCGTGGCGGCACCGGTGCGGCCGATCTGGATCTCGA
TCGCCTCCACCGTTGTGCTCTGTTCCTGCGCCGGGAACTTGTGCGCGATGGCCCAGCGCG
GTGCACGCGAGACAAAACCCATGGCCTGCTGGCCGGCGCGGTCATCCAGCTTGTAGACCA
CACCATCGATGTCGAACGGCAGGCCATCGCGACGCTCGCCTATGTCACGGTAGTAGCCGA
GCAGGCCGTCGGCGCCTTGCACCACCTTGCACAACCCGCTGACCGGGAAGCCCCAGGCGC
CGAGCTGGGCCAGTGTGCCCGAATGGGTGTCCGGCAGCTCGCCGCCCTGCACTTCACCGG
TGCCGTAGGCGAAGAAACTCAGCCGGCGCTGCGCACTGATCTTCGGATCGAGCTGGCGCA
GTGAACCCGCTGCCGCGTTGCGCGGGTTGGCCAGCACCTTGCCGCCCTGCTGGCGCGCAC
GTTCGTTGTAGGCCTCGAAATCGGCGCGGGCCATGTACACCTCGCCACGCACCTCCAGCA
CATCCGGCCAGTCCTTGCCGTGCAGGCGCTTGGGAACATCGCCGATTTCACGCAGGTTGG
CGGTCACGTCCTCGCCGGTACTGCCATCACCGCGGGTTGCGCCGAGTACGAAATGACCGT
CCTCGTAGCGCAGGCTGATCGCCAGGCCATCCATCTTCGGTTCGGCCGAGAACTGCAGGC
TGCGGCGGCCCAGGCGCTCATCGATGCGGCGCACGAAGTCGGCCACTTCCTCATCGCTGA
AGGCATTGGACAGCGACAGCATCGGCACCGCATGGCGCACTTCGGGGAAGCGGCCGGACG
GGCGTGCACCGACCTGTTGGGTCGGGCTGTCGGCACGGGCCAGTTCCGGGTGCTCGCGCT
CCAACGCTTCCAGCTCGCGCACCATCCGGTCGTAGTCGACGTCGGGGATCTCCGGCGCGT
CCAGCTCGTGGTAGGCGCGGTTGGCCTGGGCGATCTGCCGGCGGAGATCTTCGGCGCGTT
CGGCGGGGCTGGGGCTCATCGGGATCCGGTGGTTCTGGGATGGCCGGGGATTCTACCGCG
CCCGGCCGTCAGGCCCTGTAACGCCCCGCCTTTGCAGCGTCGAGCGTGCTCGACGGGCAC
TCCCCGCTCCGGTAGGTGCCAACCTTGGTTGGCACGTCTGTAGTCGAGCATGGCTCGACG
CCACAAAAAGCACCTTGCCGCCCGCTCACGCCGGCGCTAGCGTGCGACGGCCCCATCGGA
ATCCTGCCCATGACCCTGCCTGACTCCCGTAGACGCTTCCTGCAGCTGGCCGGTGCCAGC
CTTGCCGTCGCCGGCAGCGGCCTGCCGCTGCGTGGCCAGGCCCAATCCGCGGCCACCGTC
GGTGCGGCCCCTGCCGAAGGCGCGGTACTCCTGAACTTCAACGAATGCCCCTACGGCCCC
TCCCCCGCTGCCCAGCAGGCGGCGCGCGACAGCATCGCCAGCTGCGGCCGCTACCGCTTC
GCCCTGGCGGCACAGGTACGCGATGCCTTCATCGAGCAGGCCCGTATCCCGGCCGACCAT
GTGCGCCTCTATCCGGGCTCCAGCGAACCGTTGAACCGCGCCGCCACGTTGTGGACCGGC
CCGCAGGCGGGACTGGTGGTGGCCGACCCCACCTTCGAGACCCTGGGCGAGGTCGCTGCC
GCACATGGTGCACACGTGCAGAAGGTGCCGCTGCGCAATGACGGCGCACACGACCTGCGT
GCGATGGTCGCAGCCGCGCATGCGCGCCCGACCGGGCTGCTGTACGTGTGCAATCCGAAC
AACCCGACCGGTTCGATCAGCCCACCGGATGAGCTCGCCTGGCTGCTGGCCCACAAGCCT
GCTTCCACCCGCGTGCTGGTCGACGAGGCCTACCTGCAATACAGCGAGCAGCCCAGCCTG
ATCGCGCAGGTGGCGCAGCGCGACGATCTGATCGTGCTGCGTACCTTCTCCAAGCTGTAC
GGCATGGCCGGCCTGCGCCTGGGCCTGGCGGCCGCACATCCCGAGCGTCTGCGCGAGCTG
GCCAGCCCCGGCGACAACCCGCTACCGGTGCCCGCGCTGGCGGCGGCGCTGGCCAGCCTG
CAGGATCCGCAGCTGATTCCGCAGCGTCGCCTGCAGAACGCCAAGGTGCGCCAGGCCACC
ATCGCATGGCTGGGCAAGCGTGGTTTCAGCTGCCTGCCGTCGGAAGCGAACTGCTTCGTG
GTCGACGTGCAACGCGACGGCAGCACGTTCGCCAAGGCGATGGCCGACAACGGTGTGGTG
ATCGGGCGCAGCTGGCCGATCTGGCCGCAGCACGTGCGCGTGACCGTCGGCAGCGAGGAC
GAGATGGCCGCGTTCCGCCGCACGTTTGCCAAGGTGGCCGGCGTACCGGCGTAGACCCCA
TCCACGCAGGGCGTGGATCTACTGTTGTGGGTGCCGACAGTTGGTCGGGGTGGGTGCCGA
CCGTTGGTCGGCACGCCATGGCGCTCACCAGCGCGGGGTCTTGGTCAGCGGCGGCGCCTG
GTGCTGGCGGTCGTAGGCGCGCAGCTCGTCACGGATGTGCGCGATGCGCTGGCGACCCAG
GGCGTTGCGGCTGTCATCCAGCACCACGCCATCCAGCAGTTCGGCCATGCGCTGCACCGT
CGGCAGCATCTTCTCCCAGGCATCCAGCGCGGTCAGCGGCGCCGGCAGGGTCAGGAAGAA
GGCGATGGCCGGGGTTTCCATGGCACGGATGTTGGCCATGTCGAAGCTGCCTGGCTTCAT
GATGCTGGCCATCGAGAAGATCGGCCCGCGCTCGGGATGGCCTTCCACCAGACGGTGGAA
CACGTTCATGTGGCCGAACACCAGGCCGGTCTTCTCCGCCGCTACCACGATGTCTTCGCC
GCGCAGCTGCTCGCCGGCCCGGGCGGCCACGAACAGCGAAACGATCTTGTCGAAATCCTG
GGTGGCGCGCTTGCCGAGATCGCTGGCGCCCGGGTCGGTATCGCCCAGGCCGAGTTCGGC
CTGTTCGCCTTCCGTGCCCATGCCCGGTTCGACGCGGCCATCGGCCACGACAACGCCGTC
CTCGCCCAATACCGGTTCGCGGCGCTCGCCGCTGGCCGGTTCCGCGCTTTCCACGCGGCG
TCCCTGGGGCTTCTTCTTCGGACGGCCAAACAGGAAGATCGCGGCGATCAACAGCAGGCC
GGCGGCCAGGATGCCGATGCGCAACAGTGCCGTGTCGGACATTCGATAGGTTCTCCGGCT
AGTTCATTCAGGTAACTAGGATGGCACGTCAGGCCGCGCCCGCCAATCGCGCGGCTTCTT
CCAGGTCCACGCTGACCAGGCGGCTGACGCCCGGTTCGCGCATGGTCACGCCCGAGAGCT
GGTGCGCGGCCTCCATCGTCGCCTTGTTGTGGCTGACGAACAGGAACTGCACCTTCTCGC
TCATTTCCTTGACCATGTTGGCCAACCGGCCGACGTTGGCTTCGTCCAGCGGCGCGTCCA
CCTCGTCCAGCAGGCAGAACGGCGCGGGGTTCAGCTGGAAGATGGCGAACACCAGCGCCA
CTGCCGTCATCGCCTTCTCGCCGCCGGACAGCAGCGAGATGCTGGACACGCGCTTGCCCG
GCGGGCGCGCCATGATGGTCACACCGGTGTCGAGCAGGTCTTCACCGGTCAGCTCCAGGT
AGGCGTGGCCGCCACCGAACAGGCGCGGGTACAGCGCCTGCACGCCAGCATTGACGCGGT
CGAAGGTGTCCTTGAAACGGCCGCGGGTCTCGCGGTCGATCTTGCGGATGGCATCCTCGA
GGGTTTCCAGCGCCGTAGTCAGGTCGGTGTGCTGCGAATCCAGGTAATCCGAGCGCTGCG
AAGCCTCGCCGTACTCGTGGATGGCCGCAAGGTTGACCGGCTCCAGCCGGCGCATGCGTG
CGTCGATCTGATGCACGGCCTGCTCCCAGTCGCCCAGGCGCGCATCCTCGGGGAGTGCGT
TGAGCACGTCCTGCAGCACGAAGCCGGCCTTTTCCACCGCCGCCTGCAGGGTGTCCGCGC
TGAGCACCAGTGCCTGCTGGTCCAGCTTGCGCTGCGAAATACGCTCGCGCTGGGCCAGCG
CCTGTTCGTCACGCTGGTGACGGGTCTGCTCGTAATTGCGCAGCTCGGCGTCGATGCCGT
CCAGTAGCGTCCGCGCCTCGGTCAGCACGCGATCGGCGCGCACGCGCTCTTCCAGCGCGT
TCTGGTGTTCGGCCTGCAGCGCTTCGACCGGCGAATCACCTTCGTCCAGCTGCGAGTGCA
GCTCGCCCAGTCGCGAATCCAACTGCCCACGCTGGGTGCCCATGCGCTCCAGCGCCTGGC
TCAACGAGGCCAGCTGCGCACGCTGCGATTCCAGGGTCAGGGCCAGCGAATGCGAGCGCT
CGCGCACTGCACGGGCAGCATCGCGGGCCAGGTCGCGCGCCTCGGTCAGCTGGCGGCGCT
CGCCCTCCAGCCGCTGCCGGGTCGACTCCAGGTCACCCATGCTGCTGACCGCGTTCTCCA
ACCGCGAGCGCGCTTCGCGCGCCTGCGCGTTGTTGGCTTCAATCGTTTCCTGCAGTTGCT
TCAGCTCGCCTTCGATGCGGTCGATGCGCGTGCGTGCAGCCTCTACCTTGCCCTGCTGCC
CCTGCAGCTGGCCGGCCAGCTCGGACACCGCGCGGTGGGCCTGGTACAGCGCGCGCTGCG
CGTCCTCGCGCTGCTGTTCGGCGGCCTGCAGCTGCTCGCGGAAACCGGCCAGCTGTTCTT
CCAGCTCGGCCTCGCGGTCCTGCAGCTGCTCGATCTGCTCGCGCAGCTCGTTGATCTCGC
GTTCGCGCAGCAGAGCGCCCTGCTGGGCTGCACCGGAGCGCGACACGCGCAGCCAGCCCT
GGCCCAGGCGCTCGCCGCTCTGGGTGATGATCGAATCGCCTTCCGGAAGGCTGGCCTGCA
GGGCCTTCGCCTCGGACAGGTCCTTGGCACCATGCAGGTGCGCCAGCAGGCGACGGATCG
CCGCCGGGCCACGCACGCGTGCGGCCAGCGACGTCGGTGCAGCCTTGACCTCGGCATCCG
CGCTGGCGACCAGCGCAATGTGGCCGTCGCCGAGTTCGCCGAGGGCGTTGACCAGGCTGC
CCGGGTCATCGACCAGCACGCCTTCGATCAGCTGGCCGAGCGCACTTTCCACCGCGTTTT
CCCAACCGGCATCGACGTCCAGGCGTTCGCCGACACGTGCCGCCGAATCCAGCCCGCGCG
CCTTCAGCCACGCGACGGCCGCGCCCTGCTCCTGGCCCAGCGCGGCCTGCTGCAGGGTTT
CCAGCGAGGCCAGGCGACCGCGCAGGCCGTTGGCCTGCTTGCGCAGTTCGGCCAGTTCGT
TCTGGCCATTGCGCTGCTGTTCCTGCACGGCCGCCACGCCCTGCTTGCGCAGCTCGACGT
CTTCGCTCAGTTCATCCAGCGCGGCCTTCTGCGTGTCGTGCTGCAGGTGCAGCTGCTCGA
AGGCTTCTTCCAGCGCGTCCACGTCCAGCCCGGCGCGCTCGGCGGCCAGGGCCTCGCGAC
GCCGGTCGGCGTCGAGGATCTGCTTGTCCAGGTAGTCCACGCGCGTGCGCTCGACATCAC
CGGCGCGCGACGCCTCCGAACTCTGCGAGGTGTGCTGCTCCCAGCGCTGCTGCCAACTGG
CCAGCCGGTCTTCGGCCTCGCGCAGGCTTTCCTGCTTGATCTCGTTCTCTTCCTGCAGCG
CTTCCAGCTGCGGGGTGGCGGCCTCCACTGCCTCGCGCAGCACCCTCAGTTTGGCCTCGT
CGCCGCTGATGTGCTGGCCCAGTTCGGCCAGGGCCTGCTGGGTTTCATCGCGCGCCTTGT
GCAGGCGCTGCGACAGCTCGCGCTGGTGCTGGATCTGCTGTTCCAGGCGCGCCAGCGTGC
TGCCGACCTGGTAGACCGCGGCCTGCGCGGTGTTGAGCGCGTCGGCGGCCTCTTCGCGCC
GCGCGCGCGAGGTCTCGATGCGGGCCTCGGCATCACGCTGGTCGGCGATCAGCTGCTGCA
GCTTGGTCTCTTCCTGCGACAGGCCTTCGCGCAGCTTCGACAGGCGTCCGTCGAGACCAC
GGAATTCCAGCGCCTTCCACTCGGCATCCTTGACCCGGCGCTCTTCCTGCAGGGCCTGGT
ACTGCTCGGCCTGCCTGGCCTGGCGCTTGAGGTGTTCGAGCTGCTTGCTGATCTCGTCGC
GCAGGTCGCCCAGCCGGTCCAGGTTCTCGCGGGTGTGGCGGATGCGGGTCTCGGTCTCCT
TGCGGCGCTCCTTGTACTTGGAGATGCCGGCTGCCTCTTCCAGGTACACGCGCAGGTCTT
CCGGGCGCGCCTCGATGATCTGGCTGATCATGCCCTGCTCGATGATCGAGTAGCTGCGCG
GGCCCAGGCCGGTGCCGAGGAACAGGTCGGTGATGTCGCGACGGCGGCACTTGGTGCCGT
TGAGGTAATAGTTGCTGGTGCCGTCGCGGCTGACCGTGCGCTTGACCGAGATTTCGTTGA
ACGAGGCGTATTCGCCGGAGATCGTGTGGTCGGAGTTGTCGAAGATCAGCTCGACGGTAG
CCTGCGAGACCGGCTTGCGGGCATTGGACCCGGAGAAGATCACGTCGGTCAGCGAGTCGC
CACGCAGGCGGCTGGCCGAACTCTCGCCCATGACCCAGCGCACGGCATCGATGATGTTCG
ACTTGCCGCAGCCATTGGGGCCCACCACGCCGGTCATGTTGGTCGGCAGGTGCAGGGTGG
TCGGATCGACGAACGACTTGAAGCCGGACAGCTTGATCGTGGAAAGACGCATGGCGTGAT
TGGGTTCCAACAGGCGCCCAGAGGGCGTCCGTATTGTGGATGTCAGGTCAGCCAGCACCT
CAAGCCATTGATTTCAAAAGAATTCAATGAAGCCAAGGGTGACACAATGGAATGAGTATA
ACGGCGCGAATGTTCCACGGGCGGGATGACCGGCTCGGAGCGCGCTTGAAATGCGCCCAG
ATGTCGCTTTGCGCGTGGCGCGACGGACTTTCAAGCCACCGATCAAATCGCAAGTCATTG
ATATTTATTGATTGTTGGACCGAAGCACAGCCCTGCACATCAGAAGCCATGCAGGATGGG
GGGATGCATCGACCGCTTTTATTTACCCACGCCGACGACGCGATGGCCGCTCCCGTGCTC
GGCGGGACCGCTTGGCTGGATGCTCGTACCCCTTGGCCAACCAGCATCCATGGACACGCA
CTGCTTCACCTGGCCAGTTTTCCAGCCGCATTCATTCGAAGCCACGTCGCCGGACTGTAC
ATCGCGCATGGGCTGAGCATTTCGGTGTTCACGCCATATATCACCTCGGGCGAGCAGAGA
TTCGAAGAAGCCATGGACCAGGGCGGTCGCGTGGTCGTTCACTGGTCTGGGAATGAACCA
AGAGACTCTCCCTGCGCGCCGATTGGGCCACTCCGCATTTGTGCCGGGATGGCGCTGAGG
GAGGGCGAAACACCTCACGGAACTTCGAAAATTGGTGGACGGCCCTACTGGCTGCAGGAT
GACGAATCGGGAGACCAGGCGTTCGTCCTTCAGTTCGACGACTTCGATCTTGATAAGGCA
GCCCCGACACATCAAGGAATCCTGATCGGCGGGATGGGCTATCTGTTGCTTGATCGCAAC
ATTCCTTCACCTTCGATGGACTGCGGTCGATTTGTCATCCAAACCACTTGAGAGACAGGC
CAAGTCAGTTGCTCGACCTCGGCCGGCCATGACTCATCAGACCGGACAAGAACAGGTCAT
CGCTGGCTCGGCCCTCAACGCCATCGGACTCATCCATGTATAGAGAACTTGTATTCGAAA
ATCATGGCCAAGCTCCGGGATGCGCTTTCTTGGGAGGCGCCCCATACCTGCCCCCCGATA
CTCCTTGGCCTTGCGACGCCAAGGGGAAGCCAATGCTTCATCTTGCGAGCCTACCTGCTC
CCTTTATTCAAACACACAACCCGAAGATCGCAATCAGAGCTCACCTCTGCGTGTCGATCT
TCACGCCTTATGACGTTCTTGATGATGCCTACATCGAAACCGCTCTACTGACTGGCGGAC
GTGTCATCGCTTACGCGCCCCACGAACCCGGCGCAGACAGCGCAGCGCCCCCTTTTGACC
CACGCCTGATCACCACTGCCACAGCCTCCATCCCGGATGACGTCGAGAACGGAATCGCCA
AGATTGGCGGAATTCCCGCTTGGCTTCAGGACGATTGCACTGATGGACGGGAATTCATCC
TCCAGATCAACGGCTCCCGATTGAACCGGGCAGCACCCACCCACCGAGGAATTCTGGTCG
GCGGAATGGGTTATCTGTTGCTTGATCGCAACATTCCTTCACCTTCGATGGACTGCGGTC
GATTCGTCATCCAGACCACTTGAGAGCCGCCCATGCAGATACAGATCAGCGGCCAGTATG
GCGATTCGCCGTCAGACGCCCTTTTTGCCCCGCTCCAGAGACAACTGAATATCTGCTTCG
AGCGTCATGTGAAGGGGAACTATCTTCGATCCATCACCAAATTCGGAATCGTTCTTCGGG
TCTCCGGGACGATCTGGACATTCGAACCGGATGGACCAGACCGCTTGATGCTGTTTCTCA
AAAGGCAGCTGCTGACCATGGATATGGTCTACGCCTGCCAGCCTTGGAAAACCGTCGACA
GGAACGCCCTCGTGTCCGTTGTTTCTGCAGATATGGCGACCTGTATCGGCATGATGATCG
AACGGGCACATCGCGCAGGAGAACTTCTGCAACCCGATCAACTACGGATGGACGTTGCCA
ATGCGCTTGCAGATTTCGAACGCCAATTCCTGGGTGAGGCTGTCTAGCAGGCAGTGGTGC
AGGACGGCTGGCAAGTCGAGCATGGCTCGACTCTACATGTCCGACATTCGCCCAAAACAA
AACGGGCACCCTTGCGGGCGCCCGTTCTGCGGTGATGCCAGGCCTTGCGGCGTGGGATCA
GGCTTCGGCGACGACGACGACCTTGACGGTGGTCTCGACGTCGGCGTGCAGGTGGATCAG
CACGTCGTATTCGCCGATGTTGCGGAAGGCGCCTTCGCCCAGGATGACTTCGCTCTTGCT
GACCGGCAGGCCGGCAGCGGTGAAGGCATCGGCGATTTCGCGGGCGCCGACCGAGCCGTA
CAGCTTGCCTTCGGTCGAAGCGTTGGCCGGGATGGTCACGCTCGCGCCGTCCAGCTTGGC
CTTGCGGGCGTCAGCGTCGGCGTGGATGGCCTGGGCCTTGGCTTCGTATTCGGCGCGCTT
GGCTTCGAACTCGGCCTTGTTGCTCTCGGTGGCCGGAACGGCCTTGCCCTGCGGCACGAG
GAAGTTACGGCCGTAGCCCGGCTTCACGTCGACCAGGTCGCCCAGGTTGCCGAGGTTGGT
GACTTTCTGCAGGAGGATCAGCTGCATGGTATTGCTCCAGATGAGTTATTCGTTAGCGAG
GCGATGCCCCGCAACAAAGGCTGTCCGAATAGCTGGCACAGCGGGGGCGGCACCGGGCCG
CCCCGCCGGGCATCAGACGTCGTGGTTGTCGGTGTACGGGATCAGGGCCAGGAAGCGAGC
GCGCTTGACGGCGGTCGCCAGCTGGCGCTGGTACTTCGACTTGGTACCGGTGACGCGGCT
CGGCACGATCTTGCCGTTCTCGGTCAGGTACTGGCGCAGGGTGTTGAGATCCTTGTAGTC
GATCTCCTTCACACCTTCAGCCGTGAACTTGCAGAACTTGCGGCGACGGAAGAACTTGGA
CATGGGAAGGCTCCTTAGGCGGCGGAAGCGGCGTCGTCGCCGGCTTCGTTGTCAGCGGTG
GTGGTGGACTCGCCTTCTTCGTCGTCACGACGACGGCGCTCACCGCGCTCCGGCTTGTCA
CCCTTCTCGTCCTTGCTCTTCATGATCAGCGACTGCTCGGTGTCAGCCTCGTCACGCTTG
ATGACCAGGTTGCGCAGCACGGCGTCGTTGAAGCGGAAGCTTTCGGTCAGTTCGTTCAGA
ACGGCCTGGTCGGCTTCGATGTTCATCAGCACGTAGTGGGCCTTCACCAGGTTCTGGATC
GGGTACGCCAGCTGGCGGCGGCCCCAGTCTTCCAGACGGTGGATGGTGCCGTTGCCGTTC
TCGACCAGCGACTTGTAGCGCTCGATCATGGCCGGGACCTGCTCGCTCTGGTCCGGGTGG
ACCATGAACACGATTTCGTAATGACGACTCATGTTTTTTCTACCTTTCGGATGTGGCCTT
GCGGCCGGACAGCCCCCCGCCGTTGAGACCGCGGTGGGGCAAGGATTCCCGCCGGGAAGG
CAGGAAGCCGCGCATTATGCGGCAAGCGGCGCCACCGGGCAACCGGGCGCAAACCGGGCA
ACCTGAACGGGAGCGCCGGCCCATGTCCGGCACGTGCTCATTCCAGATCGACGTGAAGAC
GATGCTGGCCGCATTCCAGGCATTGGAACAGGCAACCGACCATCATCCCGTCCCGGCTCA
GATGCTCCAGCACCCAGTCGGCGTCGCGCGGATTGACCGCCGCCACGTCCGGCCGGACCT
GGTCGAGGATCGGCAGCAGATCGTCGCTGCCGGCGTAGCCGAGGAAGGCGCAGGGCCGTT
CGCAATGGCTCAACCAGACCGATTGCTGCCAGGAGGAGTAGCCCGGGGTGCGCTCGCAGA
CCTCCAGCAGCAGCTCACGGGCGATGGTCGGCGGCGGATCGGCCGGATCCGGGGATACCC
CCTCGATATCGCTCCAGCCGGTGAACTCGCCCTCGTAACTGGCCGCAGCCCTGCCATCGG
CGATACACCAGGGGCACAGGTAATCCGGGCGCAGGCGGGTGTAGAACGGTCCGCGATAGC
GCAGTGCGCGCGCCTGGCCGCAGCAGTCACAGATCCCCTCGACCTCTTCGAAGGAGAGCT
CGTAGGCGTTGGGGTGATAGGTGAAAAGCGGTCGTTCCATCCGTGGGGTCCCTGCCGAGC
CCAGCGTGCCGACCAAGGTCGGCGCCCACCAGAGCGCGGTCAGCGCCGGGCCATGCCCGG
TGGCCGGCCCTCAGGCCTTGTCGGCGTCGGTGGTGAAGCTCTCGCCGCAGCCACACTCGG
CGGTGGCGTTCGGGTTGCTGAACGTGAAGGTCTCGCTCAGGCCGTGCTTGCCGAAGTCGA
TCACGGTGCCGTCCACCAGGGCCAGGCTCTTGGCGTCGACGTAGATCTTCACGCCCTCCT
GCTCGAACACCGTGTCGCCCTCGCGCTCTTCGCGGGCCAGGTCGGTCACGTGACCCCAGC
CGGAGCAGCCGGTCTTGGTCACGCCGAAACGCAGGCCCAGCGCGCCGGGGGTCTGGGCGA
CGAAGCGCTGCACGCGCTCGAAGGCAATGGGGGTCAGGCTGACGGCCATGGGACTACTCC
AGAGGTACGGGGACATTATAAGGAGCCGTTGCCACGAAAAATGCCTCGCAAGCAGAACGC
TGCAACCGGTAAACTCCCGTGTTCACAGATCGAGTCGATCAGCAGAGGATTCAAGTCATG
ACGGTGGTCAGCGTTGAACATGCGCTTGCCGGGAAGATCCCGGAAGGCGGCGAAGTCACG
GTACGCGGATGGGTGCGCACGGTGCGCGGTTCAGCGAATCTGGCCTTCGTGAATGTGAGC
GACGGCTCCTGCTTCGCCCCGATCCAGGTCGTGGCCGGCGACAGCCTGGCCAACTTCGAT
GAGATCAAGCGCCTGACCAGCGGCTGCTCGGTCATCGCCACCGGCACGCTGGTGAAGTCG
CAGGGCAAGGGCCAGTCGTTCGAGATCCAGGCCAGCACGCTGGACGTGGTCGGCTGGGTC
GAAGACCCGCTCACCTACCCGATCCAGCCCAAGCCGATGTCACCGGAGTTCCTGCGCGAA
GTGGCGCACCTGCGTCCGCGCACCAACCTGTTCGGCGCGGTCACCCGCATCCGCAACTGC
CTGGCCCAGGCCGTGCACCGCTTCTTCCACGAGAACGGCTTCAACTGGATCAGCACCCCG
ATCATCACCACCTCCGACGCCGAAGGCGCCGGGCAGATGTTCCGTGTGTCCACCCTGGAC
ATGGTGAACCTGCCGCGTGACGAGAAGGGCGCGATCGATTTCAGCCGCGACTTCTTCGGC
AAGGAAACCTTCCTGACCGTGTCCGGCCAGCTGAACGTCGAGGCTTACTGCCTGGCGCTG
AGCAAGGTCTACACCTTCGGCCCGACCTTCCGCGCCGAGAACAGCCACACCACCCGCCAC
CTGGCGGAGTTCTGGATGATCGAGCCGGAAATCGCCTTCGCCGACCTGGCCGAAGACGCG
CGCCTGGCCGAAGAGTTCCTGAAGTACCTGTTCCGCGCAGTGCTGAACGAACGCAGCGAC
GACCTGGCCTTCATTGCCGAGCGCGTGGACAAGAACGCGATCACCAAGCTGGAAGACTTC
ATCAACGCACCGTTCGAGCGCATCGACTACACCGACGCGGTCAGCCTGCTGCAGAAGTCC
GGCAGGAAGTTCGACTTCCCGGTCGAATGGGGCCTGGACCTGCAGACCGAGCACGAGCGC
TGGCTGACCGAGGAACACGTCGGCCGCCCGGTGGTGGTGACCAACTATCCGGAGCACATC
AAGGCCTTCTACATGCGCCTGAACGACGACGGCAAGACCGTTGCCGCGATGGACGTGCTG
GCCCCGGGCATCGGCGAGATCATCGGCGGCAGCCAGCGCGAAGAGCGCCTGGACGTGCTG
GACGCGCGCATGGCCCAGTTCGGCCTGGATCGCGAGCACTACAGCTGGTACCGCGATTTC
CGCCGCTATGGTTCGGTGCCGCACGCCGGCTTCGGCCTGGGCTTCGAACGCCTGGTGGTA
TACGTCTGCGGGCTGTCCAACATCCGCGATGCGATCCCGTACCCGCGTGCGCCGGGCAGC
GCGGACTTCTAAGCCCCACACGACCACGGAGGTACCGCCCCCATGACCCTGTTCTTCGCC
CTCTGTTTCGTCGGCGTTGCAGTGGCCGGGTTCAGTGCCTTCGTGATCTTCTGGCCGCTG
ACCCTGGTGCACGTGCGCGACCGCCATCCGGCGCTCGCCGCGCGCTTCGGCAGCGGCGCC
TTCCTCAAGCCCGATGCCCTGGCCTGGCTGCTGCGACGCGACTATCGGCAGCAACCGGAC
CGCTCGCTGTCCGGGCTGGCGACACCGGCCTGGGTATCGCTGCTGACCCTGCTGGCCGGA
CTGGGCATGGCCGCCCTGCTCTGGCTGGCCTCGCTCTGGTAATACGCTCATGAATGACAT
CACCGCCTCGCGCGACAGCTGGTGGCTGGCCAGCCTCGGCAACACCCTCATCTGGGCGCG
CCTGCGCGTTCGCCCGGCCGGCACTGCCGAAGTGCTCGACAGCGATGGCAACACGCTGAG
CTACGACAGCGAAGACACCGCCCGTTCGCAGTTGTTCGACGCCGAGTTCGTCGAGTACGA
CGGCCTGGACGAGGAGGACGCACTGGTGCGCGGCTTCAGCCTGCACGAAGTGCAGCCGCC
GCAGGCCGACAGCGACGAGGGCCTGCGTGGCCGCATGATCCAGTCACTCGGCGGGCGCGC
CTGACCCCTGCATGTTCACCCCGCGCGCCTTCACCGAGACCGACCTGCACTGGCTGGACC
GCCTGCTGGCGCGCGACCCGTTCGTTACCGTGCTCACCCCCGGCAGCGATGGCCTGCCGG
AGCTGACCCGGATGCCGGTGCTGTACCGGCGTGACGGCGACCAGATCGAACTGCGCGGCC
ACTGGGCCCGCGCCAACCCGCAGTCGCGCCACAGCGGCGCGGCCAAGGTGCTGGTCGATG
GACCGCACGGTTACGTCTCCGCCAGCTGGTATCCGGACAAGGAGCCCGCCGCGCGGGTAC
CGACCTGGAACTACGCTGCTGCCGAGCTGCGTGGCCAGCTGCAGACCTTCGACGATGCCG
GCGCGCTGGCGGAGCTGGTCGGCGCGATCAGCGACCGCTTCGAAGCCAGCGTCGGCCAGG
CTTGGCAGTTCGATGCCACGCGTGCCGAACATGGCCCGGAGCTGCGCGCCATCGTCGGCT
TCCGTTTCCAGGTCGAACATGTGCAGATGAAGCTCAAGCTGAGCCAGAACCATCCCGACG
CCAACCAGCGTGCGGTGATCGCCGAACTGGAACAGCTGGGCACCCCCTCTTCCACCGAGT
TGGCGCAGTGGATGCGCTGGCACCGCGAACAGGCCGCCCGCAGCGACTGAACGCCGCAGA
TTCCCGCGACGACGCAGCCGGACGGCTGAGGCGCGCCCCCACCCGACGCCAGGGACCCGA
ACATGAAAGACATCCACAAGCTGCTGCAGAACAACCGCGACTGGGCCGACCGGATCGAGA
AGGAAGACCCCGAGTTCTTCCACCAGCTGGCCAAGCAGCAGCACCCGGAATACCTGTGGA
TCGGCTGCTCCGATTCGCGCGTGCCGGCCAACCAGATCATCGGCATGGCCCCGGGCGAAG
TGTTCGTGCACCGCAACGTCGCCAACGTGGTCGCGCACACCGACCTGAACTGCCTGAGCG
TGGTGCAGTACGCGGTGGACCAGCTGAAGGTGAAACACATCCTGATCGTTGGCCACTACG
GCTGCGGCGGTGTGCATGCCTGCCTGCACAACACCCGCGTCGGCCTGGCCGACAACTGGC
TGCGCCACGTCGGTGACGTGATGCAGAAGCACACCGGCATCCTCGATGCGATCGAGACCG
ATGAGCTCAAGCACGCGCGCCTGTGCGAACTGAACGTGATCGAGCAGGTGGCCAACCTGT
GCCGCTCGACCATCGTGCAGGATGCGTGGGCCCGCGGCCAGAAGCTGATGGTGCATGGCT
GGGTCTACAGCCTGAAGGACGGACGCGTGCGCGAGATGGGCATCGACGTCGGTTCGCAGG
AAGAGCTGCAGCCTGCATATGAAAAGGCCCTGTCCTACATCCCGCGCAAGGGCAAGCGCG
ACTGATCCCTTACGGATGACCATCATGCTCGCTTCGCCGATCAACCTGCACGCCTGGATC
GAAGAGAACCGCCACCTGCTGAAGCCGCCGGTGGGCAACAAGATGATCGACAACGGCGAT
TTCATCGTGATGGTGGTCGGCGGGCCGAATTCGCGCACCGACTATCACTACGACGAAGGC
CCCGAGTGGTTCTACCAGCTCGAAGGCGAGATGGTGCTGAAGGTGCAGGAAGACGGCGCG
GTGCGCGACATCCCGATCCGCGCCGGCGAGATCTTCCTGCTGCCGGCAAAGGTTCCGCAC
TCGCCGCGGCGCCCGCCCGGTGGCGTCGGCCTGGTGGTCGAGCGCAAGCGCCTGCCGCAC
GAGATGGACGGCGTGATCTGGCACTGCGAGCGCTGCAACCACAAGCTGCACGAAGAGTTC
TTCCCGCTGCAGAACATCGAGACCGACCTGCCCAAGGTGTTTGCGCGCTACCACGCCAGC
CTGGAGCTGCGTACCTGCAGCCAGTGCGGGCACGTGGATCCGCTGCCCGCGCCGGCGGTG
GGCTGAACGGTCGCCGGGCATGGCCCTTGTAGAGCCGAGCCCATGCTCGGCTGCCGGGCC
GCGAAGCCGAGCATGGGCTCGGCTCTACAGTTCAACCGGCGCGCAGGCGTTCAGGGCGTC
GGTCCCACCATCCCAAGCGCTACACTGGCGGTCCCGTTGCAGCCTGTTGCCCGACCATGT
CCGACCTGCTCAGCCGCACCCACGCCATCGCCTTGGACGCCGCCGATCCGCTGCGCCCGC
TGCGCAGTGAATTCCTGATTCCGCGCCATGAGGGCGGCGAGCAGACCTACTTCGTGGGCA
ACTCGCTGGGCCTGCAGCCGCGCGGCGCGCAGGCAGCGGTGCAGGAAGTGATGAAGCAGT
GGGGCGAACTGGCGGTGGAAGGCCACTTCACCGGCCCGACGCAGTGGCTGTCCTACCACC
GCCTGGTGAGCGCGCAGCTGGCCCGCGTGGTTGGCGCGCTGGCCAGCGAAGTGGTGGCGA
TGAACACGCTGAGCGTAAACCTGCACCTGATGATGGTCAGCTTCTACCGGCCGACCACGC
AGCGCCCGGTGATCCTGATGGAAGCCGGCGCGTTCCCGACCGATCGCCACGCGGTGGAAG
CCCAGATCCGCTTCCATGGCTTCGACCCGGCCGAGTGCCTGGTGGAAGTGCAGCCGGACG
AAGCCAACGGCACGATTTCACTGAACGCCATCGAGCGCGCCATGACCGAACACGGCCCGC
GCCTGGCGCTGGTGCTGTGGCCTGGCGTGCAGTACCGCACCGGCCAGGCCTTCGACCTCG
ATGCGATCACCCGCGCCGCCCGCCTGCAGGGCGCACGCATCGGCTTCGACCTGGCGCACT
CGGTCGGCAACCTGCCGCTGCGCCTGCATGACGTGGCCCCCGATTTCGCCGTGTGGTGCC
ATTACAAGTACCTCAACAGCGGCCCGGGCGCAGTGGCTGGCGCCTTCGTGCACGAGCGCC
ACCACCGCGATACCACCCTGCCGCGCTTTGCTGGCTGGTGGGGCCATGAGGAAGCCACCC
GCTTCCAGATGGCGCCGCAGTTCACCCCGGCCATCGGCGCCGAGGGTTGGCAGCTGAGCA
ATCCACCGATCCTCGGCCTGGCACCGCTGCGCGCCTCGCTGGACCTGTTCGAGCGCGCCG
GCATGGAGGCGCTGCGCAGCAAATCGCTGGCGCTCACCGGCATGCTCGAAGCACTGGTGC
GCGCACGCCTGCCGCAGGTGCTGGACATCATCACCCCGGCCGATCCGCAGCGCCGCGGCT
GCCAGTTGTCGCTGCGCGTGATCGGTGGCCGCGAGCGTGGCCGCGCACTGTTCGAGCACC
TGCGCGGCATCGGTGTGCTCGGCGACTGGCGCGAACCCGACGTGATCCGCATCTCGCCCA
CCCCGCTCTACAACCGCTACCTGGACGTGCACCACTTCGTCGAGGAAGTGGAAGCCTGGG
CCGGCCTTTGAGCCGGTCCCTCCCCTGCTGCTGGACAGTTCGTTGATCGCACATGCTTCC
CGCTCGTTGAGCATTATCGGTGCCGGCCTGGCCGGGTCCCTGCTGGCCATCCTGCTGTCG
CGGCAAGGCTGGCGCATCACCCTGTACGAACGCCGCGGTGATCCGCGCGTGGCTGATTAC
GAGAGTGGCCGCTCGATCAACCTGGCATTGGCCGAGCGTGGGCGCAATGCGCTGCGCCAG
GCGGGTGTGGAGGACGAAGTGATGGCACGCGCGGTGATGATGCGCGGCCGCATGGTGCAC
CCCCGCGACGGCGAACCGCAGCTGCAGCGCTATGGCCGTGATGACAGCGAAGTGATCTGG
TCGATCCACCGCAGCGATCTGAACACCACGTTGCTGGAACTGGCCGAGCAGGCCGGCGCC
ACCGTGCACTTCCATCGGCGCCTGCACACCGTTGATTTCGACGCCGGTTACGCGCGTTTC
ATCGATGACCGCGACGACAGCCCGCACGACATCCGCTTCGACACCCTGATCGGTGCCGAC
GGCGCCGGTTCGGCCCTGCGCGCGGCGATGAACCGCCGTGCCCCGCTGGGCGAGGACATC
GCCTTCCTCGACCACTCCTACAAGGAGCTGGAGATCCCACCGGCCGCCGACGGCAGCTTC
CGAATCGAGCGCAATGCGCTGCACATCTGGCCACGCGGTCATTACATGTGCATCGCCCTG
CCCAACCACGAAGGCACCTTCACCGTCACCCTGTTCCTTCCCAACCAGGGCGATCCCAGC
TTCGCCACGGTCAACACCGGCGCGCAGGCCGAGGCGCTGTTCGCGCGGGAGTTCGCCGAC
ACCCTGCCGCTGATCCCGAACCTGCGCGCGGACTGGGAACAGCACCCGCCGGGGCTGCTC
GGCACGCTCACCCTGGAGCGCTGGCACCAGCACGGTCGCGCCGTACTGATCGGTGATGCC
GCGCATGCGATGGTGCCGTTCCACGGCCAGGGCATGAACTGCGCGTTCGAGGACTGCGTT
GCGCTGGCCCGCCACCTGATGGAAGCGGATGACCTGGAAGGCGCGTTCGCCGCGTTCGAA
GCCGAGCGCAAGCCGAATGCACGTGCCATCCAGCAGATGGCGCTGGAGAACTACCTGGAG
ATGCGCGACCGTGTCGCCGATCCTGCGTTCCTGCTGCAGCGCGAACTGGAGCAGGAACTG
CAGCGGCGCTGGCCGACCCGCTTCGTGCCGCACTACACGATGGTCACCTTCCTGCACACA
CCGTACGCCGAGGCGCTGCGCCGCACCGAACTGCAACGCGACATGCTGGTGGCCGCCACC
ACCGGTCACGATTCACTGGACAACATCGACTGGGCCGCGCTGGAAGCGCAGATCCACGCG
CAGCTGCCGGTCCTGGAGGGCGCGCACTGATGGCCGACAGCTTCCTGTTCTACGACCTGG
AAACCTTCGGCCAGGACCCGCGGCGCACGCGCATATCGCAGTACGCCGCGATCCGTACCG
ATGCCGACCTCAACGAGATCGATACGCCGGTCAGCTTCTTCGTGCGCCCGGCCGATGACC
TGCTGCCCTCACCGATGGCCACCCTGGTTACCGGCATCACCCCGCAGCAGGCCCTGGCCG
AGGGCATCAGCGAGGCCGAGGCCTTCGACCGCATCAACGAACAGCTGTCGCGCCCCGGCA
CCTGCGCGCTGGGCTATAACACGCTGCGCTTTGACGATGAATTCGTCCGCTACGGGCTGT
TCCGCAATTTCCACGACCCGTACGAGCGCGAGTGGCGCAACGGCAATTCGCGCTGGGACC
TGCTGGACATGCTGCGCCTGATGCGCGCGATGCGTCCGGACGGCATCAAGTGGCCGCTGC
GCGAGGACGGCGCCACCTCGTTCAAGCTCGAGCACCTGGCCGAGGCCAACAACGTGCGCG
AGGGCGATGCGCACGAAGCGCTGTCCGACGTACGTGCCACCATCGGCATGGCACGCCTGT
TCAAGCAGTCGCAGCCGCGCCTGTGGGAGTACGCGCTGAAGCTACGTGACAAGCGCTTCG
TCGGCGGTCTGCTGGACGTGGCCGCGATGAAGCCGGTACTGCACATTTCCATGCGCTACC
CGGCCAGTCGCCTGTGCGCGGCGCCAGTACTGCCGCTGGCCGTGCACCCCACCATCAACA
ACCGGGTGATCGTGTTCGACCTGGAAGGCGAGATCGACGACCTGCTGGAACTGCCGGCCG
AGGTGATCGCACAGCGCCTGTACATGCGCGCCAGCGAGCTGCCCGAAGGCGTGGCGCGGG
TGCCGCTGAAGGAAGTGCATCTGAACAAGGTGCCAGCGCTGATCGCCTGGAACCACCTGC
GCGCCGATGACCACGCGCGCCTCGGCCTGGACGTGGCCGCGATCGAGGCCAAGGTGGAAC
GGCTGCGCGCGTTCGCCCCGCAGCTGGCCGAGAAGGCGCGCCAGGTCTACAACCAGCCCC
GCGTCGCCACCGTGGCCGACGTCGATGCCTCGCTGTACGACGGTTTCCTCGGCAACGGCG
ACAAACCGCTGCTTGCGCTGGCACGCACCACCGCGCCCGAGCAGCTGGCCGCGCTGGAAG
ACCGTTTCCGCGACCCGCGCCTGCCGGAGCTGCTGTTCCGCTACCGCGCGCGCAACCACC
CCGACAGCCTCGCGCCGGCGGAACGCCAGCGCTGGCAGGATTACCGCCGCCAGCGCCTGC
TCGGCGACGGCGGGCTGGGCGAACTCAACCTGCCCCAGTACCGGCAGCAGCTCGATGCAC
TGGCCGCCGAAGCGCCCGACGATGCGCGGCGCCAGGCCCTGCTGCAATCGCTGCGCGACT
GGGGCCAGCACCTGCAGGAGACACTGTGAGCACCTACTTCTCGGACGCCAGTTTCAGGTT
CCTGCGCAGCCTGGCGCGGCACAACGACAAGGCCTGGTTCAACGACCACCGCCAGCAGTA
TGAAGACTACGTACGGCAGCCGTTCCTGCGCCTGCTGGGCGACCTGCAACCGGCCCTGGC
CGAGGTCAGCGAACACTTCCGTGCCGATACGCGCGGCGTCGGCGGCTCGCTGTTCCGCAT
CCACCGCGACGCGCGCTTCTCCAACGACAAGTCACCGTACAAGACCTGGCAGGGCGCACG
CCTGTTCCATGAGCGCCGCCGTGAAGTAGCCGCGCCTTCGTTCTACGTGCACCTGCAGCC
GGGCGAGAGCTTCGTCGGTGCCGGCCTGTGGCATCCGGAACCGGAAACCCAGCGCCGCGT
GCGCCACTTCATCCTCGACAACCCGGGCAGCTGGAAGGCCGCCGCGCACGCACCGGGCCT
GCGCAAGCGCTTCGATTTCGAGGAGAGCGAAAAGCTGGTGCGTCCGCCGCGTGGCTTCCC
CGCCGACTTCGAGTTCATCGACGACCTCAAGCACCGCAACTGGGTGATGTGGCGCTCGCT
GGACGACGCCACCATGACCGGTCCGCGCCTGCTGTCCACGCTGGGCAAGGATCTGGCCGC
GCTCGGCCCGTTCGTCGACTACCTGTGCGCGGCGCTGGACCTGGAATTCTGATGCCATTG
GCACAGCAACGCCGCACGCTGGGCCGCACCGGCCTGGCGGTTTCGCCGGTGGGCCTGGGC
TGTTCCGGCTTCTGGGGGCATCGCCGATTCCCGGAACAATCGGCCGCGAACGTGGTCGAG
CATGCACTGGCACAGGGCGTGAACCTGTTGGACACCGGCCACAACTACTCCGGTTTCCAC
GCCGAGCCGCGGCTGGGCCGCATCCTGCGCACGTTGCTGAAACAATACCCGCGCGACGCG
CTGGTGATTTCCAGCAAGGGCGGCACGCTGACCGGCCAGGCCGGCGTCAGCGGCGCCGAG
CAACGCAATTTCTCGCCGGCAGCCATCATCGCCAGCTGCGAGGCTTCGCTGCGCAATCTC
GGCCTGGATCACCTGGACATCTACCAGTTGCATGGCGCCAGCGAGCACGACATCAACGAC
GACCTGCTGGCCGCGCTGCAGCGCCTGCGCGAACGCGGGTTGATCCGGCACACCGGCATC
AATACCCACTCGGCCTCGACCCTGCGCTGGATGATCGCCCATCCCGACGCCTTCGATGTG
GTGCTGCTGGACTACAACGCCCTGCAGCAGGACCGCGAACCGCTGATCGACCAGTTGCAG
GCGGTGGGCATCGGCGTGCTGGCCGGGACCGTGCTGGCGCAGGGCCACCTGCTGCCCGCG
CGCCCGCGCCTGCCACGGCTGGCCGATGGCTGGTACCTGGCGCGCGCCTGGCTGAAGCCC
AGCAGCCGGCAGCTGATGCGCAGTGCCCGCCAGATGCGCCGGGCAGTGGCCGCGATCCGC
AGCCAACGCCCGGCCCAGACCGCCTTCGCCTATGCGCTGGGCCATCCCGGCGTGGCCAGC
GGCATCCTTGGCACCACCCGCACCCGCAGCCTCGACGAGGTGCTGGCGACGCGGCTGGAA
GCGCTGACCCCGGCCGAACGGCAACAGCTGGTCGATGCCTTCGGTGACGGCCGTGGCTCG
CCCAGTCATTGAGTCTTCACCCGGCACTGCCGCCATTGCGGCAGTCTGGTCAACATGAAG
AAACTCACCGCACTCATTGTGCTGCTAGTCCTGGCCGTCGCCGCCTGGTGGTTCGGCGGC
CCCTACATGACCGTCAATGGCCTGTCCAAGGCCATCGAGCAGCGCGACACCGCCCGACTG
GAGCGTTACGTCGACTTCCCGCGCGTGCGCAGCAGCCTGCGTGCGCAGCTCAACGACTAC
CTGGTGCGCCAGGCCGGCCCCGACGTGGCATCCAGCCCGTTCGGCGCCCTGCTCTATGGG
CTGGGCGACCAGCTTGGCGGTGCCGCAGTGGAGACCATGGTGACCCCGACCGGGATCGGC
GCGATGCTGCAGGGCCACGTGCTGTGGAAGCGTGGCCGCAATGAACTGCAGGGCGGCGAT
GCCTTCGGTGCGACCGAACCGGCGCGGCCGCTGAAGCATGCCGAGCATCATTTCGAAGCA
CTGGACCGATTCGTGATCGACGTCGATCGCGGCCCCGGCCAGCCACCGTTGAAGGTGGTG
CTGGAGCCGCAGGGCCTGCGCTGGAAGGTGGTGGACCTGCAGCTGGGAATGTCGGGCAGC
CCTTGATCGGACCCGTGGCCTGACGGCAGCGCCAACCAAGGTTGGCAACTACCGGGGCAT
GTGGCTCTGGTAGATGCCCACCTTGGTGGGCATGTCGCTGTGGTAGATGCCCACCTTGGT
GGGCATGTGGCTCTGGTAGATGCCCACCTTGGTGGGCATGTGGCTCTGGTAGATGCCCAC
CTTGGTGGGCATGTGGCTCTGGTAGATGCCCACCTTGGTGGGCATGTGGCTCTGGTAGAT
GCCC
>contig00008 len=162208 cov=33.9 corr=0 origname=NODE_8_length_162208_cov_33.945742_pilon sw=shovill-spades/1.0.4 date=20230425
CGGCGATGTAGCAGGCCGCGATGATCGCCGCCACCGCTGCACCCAGCGGATGCACCGAAA
CGTAGCCAATGCCGGTCCAGCGGAGACGCCGTAAACCCTTCCATGGGGGCTTGGCCGCGG
CATCCATGCCGCGGACACTCCCGCAACCGGACCCACCCCGCCTTCGACAGTTCCCTGCTG
CTGTTGGTGGATGTCGACCTTGGTCGACACGGCGGCGCGCGGGGTCAGATCCGTTTTCCA
CAGGAAAACGGATCTGACCCCGGAAACAAAAAATCCCCGGTCGACCCGCATCGACCGGGG
ATCTGGATCGCCACGTTGCCATGCCTTGGAGAGGTAGTTCCACCGTAACCCATCGCGGTG
CCGGCGGTGATCGCCTGTGGCGATGACGACCAAGCGCGCAGCTATCAGGCGCCGGCCAGG
GCCTGTTCCAGGTCCGCGCGCAGGTCGCCGATGTGCTCGATGCCGATCGACAGCCGCACG
GTGTCCTCGCTGACACCGGCCTTGGCAAGCTCCGCTGCATCCAGCTGGCGATGCGTGGTC
GAAGCCGGATGGGTGGCCAGTGACTTCGCATCCCCCAGGTTGACCAGGCGGGTGAACAGC
TTCAGCGCATCGAGGAAGCGGGCGCCGGCCTCGCGCCCACCGGGCAGACCGAAGGTCAGT
ACGCCCGAGCCGTGTCCACCCAGATAGCGCTGCGCGGCGGCATGCTCGGGGTCGTCGGCC
AGTCCGGCGTAGCGCACCCAGGCGACCTTGGCATGCGCCTTCAGGAACTGCGCAACGGCC
AGCGCATTGGCATTGATGCGTTCCATGCGCAGGGCCAGGGTCTCGATGCCCTGCAGGATC
AGGAACGCGTTGAACGGCGACAACGCAGCGCCGGTATTGCGCAGCGGCACCACCCGCGCG
CGGCCGATGTAGGCCGCTGGCCCCAGGGCTTCGGTATAGACCACGCCGTGGTAACTGGGG
TCGGGCTGGTTGAGCCGTGCGAAGCGTTGGGGCTGTGCGGTCCAGTCGAAGTGGCCGGAA
TCGATGATCGCGCCGCCCAGGCTGTTGCCGTGTCCCCCGAGGTATTTGGTCAGCGAATGC
ACCACGATGTCGGCGCCGTGCTCGAACGGGCGCAGCAGGAAGGGCGTGGCCACGGTGTTG
TCGACGATCAGCGGCACCCCGGCGGCATGCGCGACCTCGGCGATGGCGGCGATGTCGGTG
ACATTGCCGCGCGGGTTGCCGATGGATTCGACGAACACCGCCTTGGTGCGTTCGTCGATC
AGCGCGGCGAACGCGGCCGGGTCGGCCGGGTCGGCGAAGCGCGCCTGGATGCCGTACTGC
GGCAGCGTGTGCGCCAGCAGGTTGAGGCTGCCACCGTAGAGCGCACTGGAGGCGACGATG
TTGTCGCCGGCCTCGGCGATGGTCTGGATGGCATAGGTGATCGCGGCCTGCCCCGAGGCC
AGCGCCAGCGCGCCGATGCCGCCTTCCAGCGCGGCCAGGCGCTGCTCCAGCACGTCGGTG
GTGGGGTTCATGATGCGCGTGTAGATGTTGCCCGGAACCTTCAGGTCGAACAGGTCGGCG
CCGTGCTGGGTGTCATCGAAGGCATACGCCACGGTCTGGTAGATCGGCACCGCCACCGCG
CGGGTGGTCGGGTCGGGACGGTAACCGCCGTGCACGGCCAGGGTTTCCAGTTGCCACTGC
GGGTCGCTCATTGCACCAGGCTCCATCCGGGAAACCGCCACCATAGGCCAGCCGGGGCCG
CCCGCTGAAAGCCGCTGGCGATGACGTCCGTACCCGCGGTTATCAGGTTGGCCGCGATTC
AGGCAGTCGTCATGGGGCGTTGCTAGGCTGCGCCGCCGGGCGCTCCTGCCTGGGAACGGA
GGCCCCACGCATGCAGCCATCCCCCTGGACTCCCCCTGCCAGCAGTTCGCCCACGTCGGT
CCTGCTGGTGGAGGACGACCGTCGCCTGGCCGAACTGGTCAGCGACTATCTCCACGAACA
TGGCTTCGCCGTGCAGCACGTGGCACGCGGCGACCTCGCCAGCGCCGCCTGCCGCCAGCA
TGCACCGGAACTGGTGGTGCTGGACCTGATGCTGCCCGGCCTGGGGGGCATCGATGTGTG
CCGGCAGATCCGCAGCTTCTCCGATGTGCCGATCCTGATGTTGACCGCCTGTGAGGACGA
CATCGAGCAGGTGCTGGGCCTGGAATCGGGTGCCGATGACTATGTGCACAAGCCGATCGA
GCCACGCCTGCTGCTGGCCCGCCTGCGCGCCCTGCTGCGCCGCCGCCACGGCAGCAGCAA
TACCGGCACGCCCAGCCGGCTGATGCATGGTGAGCTGCTGATCGATCGCATGCAGCGCGA
GGTGCACCTGCACGGCCAGCCGGTCGAGCTGGGCACCACGGAATTCGAGATCCTGTGGCT
GCTGGCCAGCCAGCCGGGGCAGATCCTGTCGCGCGACCAGATCCTGCAGGCGGTGCGCGG
CATCGGCTTCGACGGTCTGGACCGCAGCGTCGACGTCTGCATCGGCAAGCTGCGCCGCAA
GCTCGGCGACGATGCGCGCGAACCGCGGCGGATCAAGACCGTGTGGGGGCGCGGCTACCA
GTTCAATCCTGCGGCCTGGTCGGAATGAAGCGGCTGTTCCTGTGGCTGTGGTTCATCACC
GGCGCCTGCTTCCTGGTGTCGGTGTTCTTTCTCAACCACATCCTGGATGGCATCTACACG
CCCGTGCAGGATCGCGTGTTCGTGCAGCAGGTGCGCGGGCAGGTGTACGCCCTGCGCAGT
GGCCTGGCCGGCCTGGACGCCGTCCAGCAGCGTGAGCGGCTGCAACAGTGGCAGCCACAC
TACGGCATCGCCCTGACCCTGCTCGACAAACCTCCCGCGCTCGACGCGCAGGAACAGGAG
GCCGTGAAGGCCGATGGCTTCATCGTGCGCGATCAGTACCAGCAGGTGCTGCTGCCCATC
GACGGCATCGGCGGCCGCTGGCTGCACCTGCGCCTGCCCGGCGCGGTGCAGATGACGACG
TACATGACCATCGCCGCCTACCTCAGCATCCTGCTGCTGGTGGGCGCCAGCCTGTATGCC
TGGGTGCGCCTGCTCTGGCGCGACCTGGAAGCACTGCGCCGGCACGCCGACCGCATCGGT
TCCGGCGACCTGCAGGCACGCGCGCAGGTTTCGCCCCGCTCGCAGATCCGGGTCATCGTC
GAACACTCCAACCGCATGGCGGCACGCGTGGCCGAACTGGTGCAGCGCCAGCGCGACCTG
ACCCATGCCATTTCGCACGAACTGCGCACGCCCATCGCGCGGGTGGCCTTCGGCCTGGAC
CTGATGCTGGACAGCGATGACCGCGAACGCCGCGAACGGCTGGCGCAGGGCCTGCACGGC
GACCTGGCCGAGCTCAACCGGCTGGTCAGCGAACTGCTGGCCTACGAACGGCTGGAGCAT
CCCAGCGAGGGCGAACCGATGCAGCGCATCGAAGCCAACGACTGGCTGCAGGCCTGCCTG
GCCGATGCCCGCCGCGATGCCGAACGTGCCGGCATTGTCCTGCGCGTGCAGCCCAGCGCG
TTGCCGCGAGTGGATGCCGAGCCACGCCTGTTGCAGCTGGCGCTGAGCAACCTGGTCGGC
AATGCGCTGCGCCACGCGCGTTCGCAGGTGGAGGTCTCGCTGGTCGGTATCAGCGGCCGC
GCCTGCCTGCGCGTGGACGATGACGGCCCGGGCATCGCCGAAGCCGATCGGGAGAAGGTG
ATGCGCCCGTTCACCCGCCTGGACGACAGCCGCAGCCGCGATACCGGCGGCTTCGGCCTG
GGCCTGGCCATTGTCGGCCGCATTGCAGCCCGCCACGGCGGCGAGCTGCGCATCAGTCGC
GCCACGCTGGGCGGCGCGCGCCTGGAAATGCACTGGCCGCTGGCTGCCAGCTGAACTCCC
AACGGCGCGATTACAGTTGATTACAACTCCCGCACAACTGCGGACGGATCGGTCGCCGGC
ATATCGCCACGCTGGCAACCCTGCAGCACTCGCCGGATGCGCGCGCTGCTTTCCTCCCAT
TGCCGAGAGTTTCCATGTCCCAGCTTCGCCGTTCCCCCGCCCTGCTCTGCCTGGCCGTGT
TGCCGCTGTTCGCCGCCCCGATCGCCCACGCCAAGGATGACCACTGGACCTTCGAGCTCG
CCGCCGGTGGCGGCGTGGCACCGCGTTACAGCGGCAGCGAGGAGTATCGTGCGACGCCGT
CGCTGTCATTTGATGTCACCTCGCCGGGGGGATGGTTTCTGGGCACCAGTGGCATCGGCT
GGGGCACCTCCCTCGGCGAGCACACGCGCGTGCGTGCCTATGTCGGCGCCAGCGGCATCC
GCAAGGACAAGGACTCGCTGCTGGGCGGTTCGGACTTCCTGCGCGGCATGGGTGATATCG
ATACCCGTCCCCTGGTCGGCGTCTCGGCTGGTTATACGCTGGGCGAAGCCGTGCTGAGCG
GCTCCTGGCAGTTCACCCGCAAGGACGAGGACAAGGCCGAGAACGGCCTGGCCACCCAGC
AGATCCATCTGAACCTGAGCATGCCGCTGTTCGACTTGGCCGGTGGCGTGGTCAGCGGCA
GTGTTTCCACCGACTACGGCAACCGCGGCTACATGCAGACCTGGTACGGCGTCAGCCCGG
AACAGGCCAAACGCACGGGCTTCGCCGAGCACAGGCCGAAGGCCGGCCTGGTCAGTGCCG
GTGTCGGCCTGAAGTGGAGCCACCGCGTGGGCCGCAACGGCAACTGGTACATCTCGGCCG
AAGGCACGCGCCTGCTCGGCGATGCGGCCAACAGCCCGATCGTGCAGAAGGCAGACCAGT
TCGGGCTGATGAGCGGTTACACCCACCGCTTCTGATGCATGAAGGGCGCCGCTGGGCGCC
CTTTCCCTCTGCGGTCAGCGGCAGGCCGGTGCGTCGCCGTTGCCGCACAACCCGACCTCG
CGCAGCCAGCCGATCCACTGCACGACGTCCTCCTTCTCCGGCTCGGAGCGGAACGACTTC
TGCACGGTGTGGAAGCCCTGCCTGCCCTGCACGCCCTTGATCCAGGTGAACTCCGGCTTG
CCTGTCCCCGGATTCCGCGGGCAGCTGAGCATCAGCAGGGCGAAGGGCCGTCCCCCTTCT
TCACCTTCGCGGATCCAGTGGCTCTGCGCCGCCGGACAGGCGATGCGCCACCCCGCCTCG
ATGATGCCGAGGAACTCACGCGGACTCACATGGCCACTGTTCGGCGCATCGTTGACGGTG
ACCATGTCGGTCCAGTCGTGCACGGTCTGGCCCTGTGGCACGTACTCGGTGATGCGGTTG
CCTTGCGCGTCGGTGCTCTGGTGGGCCTGCTGGTAGCCCTTCATCGGCGGCAGCTGGACC
TGTTCGGCGGCCGCGGCGTGTCCACAAACAGCAGCCAACGCCAGCGTCATGCAGAGTGAA
GCCCTGCGGGCAACGTCCATGCGGTTCTCCTCATCCTTGCGAAAGTGAAACAGGACCATC
GTGCGCTGCCAAGGCTCTGATGGCGCCCCAGCCATGGCTGGGGCGCCACCGGTTCAAGCC
TTGGCGAACACCAGGCGACCACCGTCGTTGCCGACTTCGATGGTATCGCCGTTGACGAAG
GCGCCGGACAGGATCTGCTGCGCCAGCGGGTTTTCCAGCTGCGACTGGATCGCACGCTTC
AACGGGCGCGCGCCGTACACCGGATCGAAGCCGACGTTGCCGAGCAGGTCGAACGCCGCA
TCGGAGACCGCCAGCTTCAACCCGCGCTCGGCCAGCCGCTTCTCAAGCCCGCGCATCTGG
ATGCGCGCGATCTGCTTGATCTGCTGCTTGTCCAGCGGGTGGAACACCACGATGTCGTCC
AGGCGGTTGATGAACTCCGGACGGAAGTGCGCCTGCACCACGCCCATCACCGCTGCCTTC
ATCTGCGTGTAGGCCTCCGGGCTGTCGTCGGCGCTCATGTCCTGGATCTGGTGCGAGCCC
AGGTTCGAGGTCATCACGATGACGGTATTGCGGAAGTCCACGGTGCGGCCCTGGCCATCG
GTCAGGCGGCCATCGTCCAGCACCTGCAGCAGGATGTTGAACACATCCGGATGCGCCTTC
TCCACTTCGTCCAGCAGGATCAGCGAGTACGGGCGACGGCGCACCGCCTCGGTCAGGTAG
CCGCCTTCCTCGTAGCCCACGTAACCCGGGGGGGCGCCGATCAGGCGGGCGACGCTGTGC
TTCTCCATGAATTCGCTCATGTCGATGCGGATCATCGCGTCGGCGCTGTCGAACAGGAAT
TCGGCCAGCGACTTGCACAGCTCGGTCTTGCCGACGCCGGTCGGGCCGAGGAACAGGAAC
GAGCCGGCCGGACGGTTCGGATCGGACAGGCCTGCACGCGAACGGCGCACGGCATCGGAG
ACGACCTTGATCGCTTCCTCCTGGCCGACCACACGGTTGTGCAGCACTTCTTCCATGCGC
AGCAGCTTGTCGCGCTCGCCTTCGAGCATCTTGTTGACCGGAATGCCGGTCCAGCGCGAC
ACGACCTCGGCGATCTCCTCGTCGGTGACCCGGTCCTGCACCAGCTTGAAGTCCTTGTGC
TCGGCTTCCTGGGCCGCGGCCAGCTGCTTTTCCAGCTGCGGCAACAGGCCGTACTGGATC
TCGCTCATCTTGGCGAAATCCTGGCGGCGCTGCGCGGCTTCGAGTTCCAGCTTGGCCTGC
TCGACCTGCTCCTTGATCTTGGTGGCGCCCTGCAGCGCAGCCTTCTCCGACTTCCAGATT
TCATTGAGGTCGGAGAACTCGCGCTCCAGCCCGTCGATGTCGTTCTCCAGGTCGGCCAGC
CGCTGCCGCGAGGCTTCGTCCTTTTCCTTCTTCAGCATCTCGCGCTGGATCTTCAGCTGG
ATCACCCGGCGTTCCAGGCGATCCAGCTCCTCCGGCTTGGAGTCGATCTCCATGCGCAGG
CGCGAGGCAGCCTCGTCCATCAGGTCGATGGCCTTGTCCGGCAGCTGGCGATCGGTGATG
TAGCGGTTGGACAGCGTGGCGGCGGCCACGATGGCCGGGTCGGTGATCTCCACCCCGTGG
TGCACGGCGTACTTTTCCTTCAGCCCGCGCAGGATCGCGATGGTGTCCTCCACCGACGGC
TCACCGACGAAGACTTTCTGGAAGCGGCGCTCCAGCGCAGCGTCCTTCTCGATGTACTTG
CGGTATTCGTCCAGCGTGGTCGCACCGATGCAATGCAGCTCGCCGCGTGCCAGCGCCGGC
TTCAGCATGTTGCCGGCATCCATCGCGCCGTCGGCCTTGCCCGCGCCGACCATGGTGTGC
AGTTCATCGATGAACAGGATGATCTGGCCTTCGTTCTTGGCCAGGTCGTTGAGTACACCC
TTCAGTCGCTCCTCGAATTCGCCGCGGAACTTGGCCCCGGCGATCAGCGCGCCCATGTCC
AGCGACAGCACGCGCTTGCCGCGCAGGCCCTCGGGTACTTCGTCGTTGATGATGCGCTGG
GCCAGCCCTTCCACGATCGCGGTCTTGCCCACGCCGGGTTCGCCGATCAGCACCGGGTTG
TTCTTGGTCCGGCGCTGCAGCACCTGGATGGTGCGGCGGATTTCCTCGTCACGGCCGATC
ACCGGGTCGAGCTTGCCGCTCTCGGCCCGCGCGGTCAGGTCGATGGTGTACTTCTCCAGC
GCCTGCCGCTGCTCCTCGGCATTCTCCGACTGCACGTTCTCGCCGCCACGCAGCTTGTCG
ATCGCCGCCTGCAGGCGCGTCTTGTCGGCACCAGCGGCGCGCAGCGCCATGCCCAGCGTG
CCGCCATCGTCCAGCGCCGCCAGCACGAACCACTCGCTCGCAATGAAGGCGTCCCCGTGC
TGCTGCGCCAGCTTGTCGGTCTGGTTCAGCAGGCGCCCCAGATCGTTGCCCATCGAGACG
TTGCCGGCCTGGCCGGATACCTTGGGCAGTGCGTCCAGCGCCTCGGTCAGGCGCTCGCGC
AGCACCGGCACGTTCACCCCGGCCTGGGCCAGCAGCGGGCGCGTGCTGCCACCCTGCTGG
TCCAGCAGCGCGCTGAACAGGTGAACCGGTTCGATGATGCTGTTGTCGCGGCCCACGGCC
AACGACTGTGCGTCTGCCAGCGCCTGCTGGAAACGCGAGGTGAGCTTGTCCATCCGCATT
GCGAATCCTCATCGGTCTTCAGGGCCGGCCTGGGCCGGCAATGCTGGAAAGATGCGGTTG
CCCCACCCGGTTTCAAGGGTGGCTGCGACTGCACCCCGGGGCCAGTCAGCCTGCGGCCAG
CATGCCGGAGCGCGTGTGGTCGGCGCGTTGATCCCGATCAGTTCCGCACGGTGGACGGAC
TCAGCGGGTGATCGCGCTGCGGATCGCCCGCAGCTGCTGCTTGATCGCCCGCGCCTGTGC
AGGATCCATGCGTAGCAGGGCCTTCTGCCCGATCGAGCGTGACTGCAGGGTGGGATCGAC
GAAGCGATAGCGGCCGCGCTCATCGCGCTGCACCAGCGGCGACTGGGCCAGTTCCGGGGT
GTCCAGCAGGTGGTCGATCACCATGACCAGGCGGTCGTTGAAATAGCCCTCGGGCCGGCC
AAGGTCGGCATAGGCCTGCTGGATCAGCGGATAGAAGCGCTTGTAAGCGGTAGCCGTTGC
CGCCGGGTCCAGCGCAGTGAACGCCTGTACGTAAGGCGCATAGCGTGCCGCATTGCTGGC
GGCGATGCGTTCGCCGCCTTCGCCCGTATCGACCTGCAGGTTGCCCGGCAGCGGCCGCGC
GGCCAGCGTGGTCGGCGGCACGCTGGGCTTGTCCAGGTTGTCGACCTGGGTGACCAGGCG
CTGGATCAGGTGATCACGCAGCAGCAGGGTCAGCGGCCCCTCGCCCTGGAACAGCTGGCT
CAGTGCGCCCCAGGCCGCGGCGTCGCTGTCAGCCAGTTTCGGCAGCGCCGGGTCGGCGGC
GGCCTCGGTATCCAGCGGATGCCTGATCGATGGTGGTGCTGGCGCGGGCTCTGCGGCCGC
CTGCGGTTGTGCCGGTGCACTGGTACTGGCAGGGTTTGATTGCACCGGCACCGGGACACC
GTCGGCCAGGCTCTTCAGCTGATCGCGGAACAACCAGCCGCCCGCGCCACCGATCACCAC
CACACCCAACACCCAGGGCCAGACCGCCTTTCCACTCTGCATGATGCAGCACCTCGTTTC
ACACGCAATGGAGAAGGTGTGACCCCATCGATTGCAGCCGGTTCCCCGCCTGTTCCGCTG
CCGTTCGGGTTCAGGCACGCGTCGTCCACGCTCACGTCTGCTTTGCGCCACCCGCGCGAG
GCTAGGAGTCCTGTCCCGTGGAGACTCTGCCATGCAGTACGCGCTGTACTACTGGACCGG
CATCCAGGGCCGTGGCGAGTTCGTGCGCCTGGCGCTGGAAGATGCCGGCGCCGACTACAT
CGACATGGCGCGGGTGCACGGCGATGCGGTGATGCAGCCGTTTCTGGAGGGTCGCAACGA
AGGGGCACAGCCCTTTGCGCCGCCGTTCCTGAAGGCCGGCCGCCAGGTCATCGCGCAGGT
CGCGGCGATCCTGGATTTCCTCGGCCCGACGCTGGACCTGGTGCCGCAGGCCGCATCGCG
GCGCATGCAGGCGCTGCAACTGCAGTTGACCATCGCCGACCTGGTAGCCGAGGTGCACGA
CACCCACCATCCGATCGCCGCATCGAAGTACTACGAACAGCAGAAGACCGAGGCCAGGGC
ACGAGCCGCGTCACTGCGCAGCGAGCGCCTGCCCAAGTTCCTCGGCTATTTCGAGCAGGT
GATGGCCGCCAACGGTGGCCGCCATGCACTGCGCGAGCACTCCTATGTGGATCTGTCACT
GTTCCAGCTGCTGAGCGGGCTGGACTACATGTTTCCGCGCCGCATGCAGGCGCTCGGCCC
CACCCTGCCCCGGCTGCGCGCGCTGCAGGAACGAGTGGCGAAACGAACCAACATCGCCGC
CTATCTGGCGTCTGAGCGGCGGTTGCCGTTCAACACCAACGGCATCTTCCGCCATTACCC
GGAACTGGACGCCGAACGGTAGTGCCGGCCGCTGGCCGGCAGAGCGCGCTGTGATCATTC
GCCGCCTGCAACACGCCCCTGTAGAGCCGAGCCATGCTCGGCTCAGAGCAGCCGAGCGCA
GGCTCGGCTCTACAGAGCACCAGAAGTGGAAGGAGCGGTAAGGCCGGGCCATGCCCGGCG
TCACCGGTCAATGATCGGTGCGATCATCCAGCGGTTTCACCGGCTGCTTCTGCAGCGACA
GCAGGCCCAGCAGAAGCGCCAATGCCACGTAGGCGCCGGCAAACTGCAAACTGATGATGC
GCGCCAATCCTTCCAGGTCCCACGGCAGGTAGATGCCACCGCGCGGATCCACCGAGTGGA
TCAGGCCGAACAGGGTCAGCCCCGCCGCCACCAGCAGGAAGCCGCAGGCACGGCGCAGGC
GGCCATCGACCATCGCGGCTACTGCCGAGATCCACAGCATCGAGGTGATGATGAAGCCGT
TGCCGAGGGTGAAAATCACCGCCAGCTCGGGCAGGCCATGGCCGTCGAGCTTGGTCAGCA
GCTGCGGCAGCTGGTCCGGCGCGATCCAGCCGGGCGCCTTGATCGCCAGCAGGTAGGCCA
CCGACGGCAGGAAACCGAACACCATCGCGCCGGTATGGTGGCGCGGCGTGGCCTGGAAGG
CCTGGGTGGTGATGTCGATGGCCACGTACACGATGATCGGTGCCAGCACCGCCAGCGGCA
GCCACTGCACCAGCCCGGAGATGATGCCGAGCATGCCGCCGATGCCGACGAACAGGCCGG
TCAGCAGCGTGTAGCCGCTGCGCGCGCCCATGTGCTTGTAGGCCGGCTGGCCGATGTACG
GCGTGGTCTGCGCGACGCCGCCACAGACGCCTGCCACCAGCGTAGCCACCGCCTCCACCA
GCAGGATGTCGCGGGTGCGGTAGTCATCGCCAGCCGCGCGTGCGCTCTCAGACACATTGA
TGCCGCCCACCACCATCAGCAGGCCGAACGGCAGCAGCAGCGGCAGGTAGGTCATCGCCG
TGGGCAGGCCCTCAAGGAAGCCCAGCGTCGGCAGCGGCAGCACCACCTGCGGCGGCACCC
ATTCCGGCACATGGAAGCCGGGCGCGCCCAGCCCGGCCAGTCCAAGCCCGTAATACAGCA
CGGTGCCGAACACGAAGGCCAGCAGCACGCCCGGGCCACGCACCGGCAGCTTGCCCTTGG
CGATCAGCACATACAGCAGCAGGCCCAGCGTGGTGAAGCCGACCAGCGGCGAGCGCAGCG
TTTCCAGTAGCGGCAGCAGGCCCATCAGCACCAGCGCGATGCCGGCGATGGAACCCAGCA
GCGCAGCTCGCGGCAGCGCGCGGGTGACTGCTTCACCGAAGAACGACAGCACGAACTTGA
GCACGCCCATGATGACCAGCGCGGCCATGCCCAGCTGCCAGGTGGCGATGCCCGCAGCAT
GCGGATCCATGCCCTGCTGCTTGAAGGCGAGGAAGGCCGGGCCGAGCACCAGCAGGGCCA
TGCCGATGCTGGTGGGGGCATCCAGGCCGAGCGGCATGGCGGTGACATCGTCGCGGCCGG
TACGCGCCGCCAGCCGGCGCGCCATCAGGGTGTACAGCAGGTTGCCGACCAGCACGCCAA
AGGCGGTGCCGGGGAACATTCGGCCGAACACCACGTCGGCGGGGAACTGGAAGATCCCGA
CCAGGGCCATGGCGATGAAGCCGAGGATGGAGAGGTTGTCGACGACCAGGCCGAAGAAGC
CGTTGAAGTCGCCGGCGACGAACCAGCGACGCGGTACGGCGGAAGCGGGAGCGGACATGG
AAGGGGCGGTGGGGGTGGGGAGCGCCGATGGTAGGCCCAGCGGGGCCGGCGCGCCAATTC
CGTCGTGGAATGATGGGTTCCAGCCAACGGCGGGGCCCCTCGTGGCTGGGGGGGGTCGTC
AAAGCAGCTTTATCGGAGTGGGCCGGTCGGGATGGGCTGCGCAGGACACGCCGTAAACCC
ATCCCTGGGGGCTCGATGGCGCCATCCATGGCGCCAACGGTCCTGCGCAGCCCATCCCGA
CCGGCCCCTGATAATTCCTTGCGCGTGCCAGCCACGGAAAGGAATCAAAGGATCAAAAGC
AAAAGCGGGTCGCTTCGCTCTGAGCCGAGCATGGCTCGGCTCTACACGAACAATTCGATC
ATTTCCACGCTATCCACGCAGGGCGTGGATCTACCGACAGATCGCAGGAAACTGTCGAAG
GTGGGGTGGGTCCGGTTGCGGGGGTGTCCGCGGCATGGATGCCGCGGCCAAGCCCCCAGG
GACGGGTTTACGGCGTCCCCCGCAACCGGACCCACCCCGCCATCCCTCAGGAAGGCCGCT
TCTGCTCTGGCTCCGGCTCGTAGCGGGTGCAGGGCGCAGCCCTGCATCAAACCCACCCCG
TTACTTCTTCAGGAAGTTGTCCACCAGCAGATGCTTCACGTCGTCGAAGCGGCCGTTCAA
CACTGCCTTGGCGGCGTACAACGCCGTACCGGCCACCTGCTTGGCCTCGATCTGCGGCGG
CATCACCAGCTCCGCGCGGCTGGTATGCACGTCCAGCAGCGCCGGGCCGCGCTGGGACAG
GAAATCCAGCACCGCCTCCTCCAGGTCCTCGCTGCGGGTTACCGTGCGGCCGTGGAAGCC
GATGACCTCGGCCAGGCGGCCGAAGTCCGGGTTCTTCAGGTCGGTGTAGTTGTCCAGCAG
GCCCTCCACCTTCTGCTCCAGCTCGACGAAGTTCAGCGAACCATTGTTGAACACCACCAC
CTTGATCGGCAGGTTCTCCTGCACTGCCGTGAGCAGGTCACCCAGCAGCATCGCCAGGCC
ACCATCACCGGACAGCGAGATCACCTGCCGGCCGGGGAAGGCCTTCTGCAGGCCCAGCGC
CTGCGGCATCGCGTTGGCCATCGTGCCGTGCAGCAGGCTGGTCAGCGTGCGGCGGCGGCC
GTTGACGCGGATATGGCGCAGCACCCACACCATCGGCGAACCGCCGTCGGCGGTGAACAG
CGCATCGTCGCTGGCATGCCTCGACAGCAATGCCGTCAGGTGCTGCGGATGGATCAGTTC
ACCCTCGCCCGGTTGTTCTTCCTGTTCGCGCTTCTTCAGCGCCTTGTCGCGATGCCCGAT
GCACTCGTCCAGGAAACTGCTGTCCTCGCGCGGCGGCAGCATCGGCAGCAGCGCGTCCAG
CGTCGGTGCGATGTCACCGACCACGCCGAGGTTCACCGGGTGGCGGCGGCCGAGGTGGCT
GCCATCGCGGTCGACCTGGATGATCGTGGCCTTGTCCGGGTAGAACTGGCCCCAGGCGAA
ATCGGCGCCGAGCAGCAGCAGCGTGTCGCACTCCATCAGCGTGTGGAAGCCGGATTCGAT
GCCGAAGATGCCGGTCATGCCCATGTTGTACGGGTTGTCCGGCTCGACGAAATCCTTGGC
GCGCGAGGTATGCGCGATGGGCGCCTGCAGGCGCCGGGCCAGCTCCAGCAGCTGCGCGTG
CGCGCCTTGGCAACCGGCACCGGCATAGATGCCGATGCGCTTGCCCTGCCCCAGCAGTTC
GGTGATGCGCTGCAGCTCGGCATCGGACGGGCGCAGCACCGGCTGGGTGTAGTGCACCGA
GAACGGCACATCGTGCTTCACCTCGGCCTGGCTGATGTCGGCCGGCAGGATCACCACCGC
CACGCCACGGCGGCTGATCGCGGCCTGGCAGGCCAGGGCCACGACGCGCCGCGCCTGCTC
CGGGCTGTGCACCTGCTCGCAGAACACCGAACAACTGGCATACACCGCCTTGAAGTCCAC
TTCCTGCGGAAATTCCATGCCCAGCTCACTGGTCACCACCTGGCTGGCGATCAGTACCAT
CGGTGCACGGTTGCGATTGCTCTCGAAGACGCCGTTGATGAAGTGCAGGCCACCGGGACC
ACAAGAACCCGCACAGGCGGTCAACTCGCCGCTCACCAGCGAATCGGCGCCGGCAGCGAA
GGCGGCCACTTCTTCGTGGCGTACATGTACCCAGTCGATTTCACTGCGGTGCAGGGCATC
GGTGACGTGATTCAAGGTATCGCCAACGATGCCGTAACAGCGGCGGACGCCCGCCTGCTG
CAGGGTATCGACAACGATCTCGGCAACGCGCTTGCTCATCGGATACATCCTCGAGGGGAG
AGCATCCGAGGCTAGACCCGAAGAAGTGATGCCTCCGTGGGCAAGGCGCACATCACCTCG
ATAGGCAAACTACCGGCGGAGATCGAGTCAATCGTTGACGTTGATCCAGCCCTCCACCGC
GCCCTGCTTCGGGTTGCGGTAGCGCAGCTTCACCCAGCCATCCTGTTCATCCAGCATCTC
CACGCGGTCTCCCTGCACCAGGTAACGCCTGGTGCTGGATGCGCCGGGTCGATCGAACAG
GAACAGCCGCGCGGGTACCACGGTGGCCTGCTGGCCACGCAACGGTCCATCCGGCGGTGC
ACCCAGGCCATCGGCGATGGCACTTTCCAGCACCCGGCCGGCGGCATCATAGGTGCGCCA
GACCGCCAGCGGGCCCTGCTCGCCGGTCTGTTCCCACTGCAGCGCGGCGTTCAACGTATC
GCCCAGCATCAGCACGCTCTCGGCGCGGTACAGATAGAGCTTCGCGCCTGCAAACCGGTA
CTGATCGGTGTACCACATCGGGCCGCTGCGGCAGCTGCTGGTCAGCGTGCGGCTCGGACG
GTCGACCGTAAGCCCCATGAGGTCACCGCAACTGTCCTTGCCGTGGGTATCGGCCTGCAG
CGCGCGGAACCCGGCACTGGCCGGATCGAAGCGGTACACCGTCACCGCTTCGTTGACCAT
GCCCACCGAGGCGCGCGCGACCAGTTCCGGGTAGCCATCGAAATCGACATCTTCGAGCGA
CCATCGCGAATTGCCGTCGGCATCGGCCGCGCCCTCAAGCGTCTGGCGCTTGCCTGACGG
TGACAGCTGCACCGCGATGCTGCCGTCCTGCTGGGGATCGGCGTGCGCCTGCACGTGCGC
GGCCACTTGGAAGCGCAGCGTTTCGCCGCCGTCCCCACCCGCCTGCGCCGTCGGTGCCAG
CACGCCTGCCAGTACCAGGCCGAGCATGCATTCCCTGTAGTTCATCATTGCTCCCTGCGG
CACCTCGGCGGCACCTTCCACTCAGAACGATACCTCGACCGGCTGCCGCGACCACAGCAC
CGACTGGTGCTTGGTCTGCTGCTTCCACGCCAGGCGGATCGCCTCGATATCGGCACGGCG
CTGCGGGGTGTCTTCGTGCAGCACCACCAGCACCTTGGTGCGCAGACGGTTGGGCGAGGC
ATCACCGCGGAACAGCCACTGGCCGTAGGCATCGAACACGGTCAGGCCATCCGGAAAGCG
CGGGGTCACTTCCTTGTCCAGGAAGGTGCGCCACTGCGCCTCGCTGATGGTGTCGGCCTG
CGGGCGGTTGCCGGCGCCCTGCTCTTCGCCTACGCCGAAGTACAGCTCGCTGCGCACCCA
GCCGTGGCCGGCGGACGGACGCGCGGCATCGCCCTTCAGTTCGGCGGTGGTGGCCGTGGC
ATAGGCGCTGGGCGCCTGCGAAGAGAGGCTGGCGCAGCCACTGGTGGCCAGCAGCACGGC
GAAGACGAGGCCAAGGTGTTTCATCGGTACAGCTCCGGGGAAGGGGAACAGGGCGAGCCG
GCAGCGTACAGCGCCACTGGCCCGGCGTGCTGATGCCAACCGGGCATCAGCTCATGCCGG
ACCGGCAGGGACTTGCATCGGCACCGGCCATCACGCGAAGATAATATATCGCTTCATCCG
GATGGATGTAAGTGAAACTATCTCCCCCTTCCCCGTCGTCGTTGTTGCTGGAGCCCTCCA
TGTCCGCCCGCCTGCCCGCGTCGCCGCTCGGCCTCGCCATCGCCCTCGCGCTTTCCTCCG
CTGCCATCCCGGCCCTGGCCCAGGACGCCACCAACCTGGACACCGTGATCGTCACCGGCA
CCCGCGCCGCCGATCGCACCGTGCTCGAATCCACCTCGCCGGTGGATGTGCTCACCGCCG
AGGACATCCGCAAGGCCGGCGTGGTCAACGGTGAACTGGGCAGCGCGCTGCAGGCGCTGC
TGCCGTCGTTCAACTTCCCGCGCCAATCCAACTCCGGTGGCGCCGACCACGTGCGCGCCG
CACAGTTGCGTGGCCTGTCCCCCGACCAGGTGCTGGTGCTGGTCAACGGCAAGCGCCGCC
ACCACACCGCGCTGGTCAACACCGACAGCAAGATCGGCAAGGGCACCACCCCGGTCGATT
TCAATGCGATCCCGGTCAGCGCGATCAAGCGCATCGAAGTGCTGCGCGACGGTGCCGGTG
CGCTTTACGGCTCGGACGCCGTGGCCGGCGTGATCAACGTGATCCTCGACAACGGCGGCG
ACGGCGGCGAGATCGAGGCCAGCTACGGTGCCAACCACACCGACCTCAAGCCGATCGGCC
GCACCCTCACCGATGGCCAGACCGGCAACATCAGCGCCAAGGTCGGCACTTCGCTGGGCG
AAGACGGCGGCTTCCTGCGCGTGGGCCTGGAATACAAGCACCGCAACGGCACCAACCGCG
CTGGCTTTGACCAGATTCCGCCGTGGGACCAGACGCCGGACAACCTGGCGCTGCAGGGCA
AGCGCAACTATGTGCTGGGCGATGGCAAGAGCAAGGACATCAACCTGTGGCTGAACACCG
AGATTCCGGTGGGCCAGACCTCGACGTTCTACGCGTTCGGCACCTTCAACCAGCGCGATA
CCGAAGGCGCCAACTACTTCCGCTATCCCGATGGCGAGGCCAACTGGAAGCAGGTCTATC
CGAACGGCTACCGACCGATCTCCGAAGGCGAGAACCGCGACGTACAGGCCGTGGCCGGCG
TGCGCGGCCAGTGGGGCGAGTGGAGCTACGACAGCAGCCTGGATTACGGCCAGAACGACT
TCACCTACCGCCTGCGTGATTCGCTCAACGCGTCGCTGGGCCCGACCAGCCCGACCCGCT
TCAAGACCGCCGACTACGAGTACGCGCAGACCGTGGGCAACCTCGATCTGAGCCGCGTGT
TCACCCAGAGCGACAGCATCAGCCACACGCTGGGCCTGGGCGTGGAAGCGCGCCATGAGC
GCTACCAGACCCGCCCCGGCGACCCGGCCAGCTATGCGGCGGGCCCGTACACCGACCGCC
CGACCGGCTCGCAGGCCGGTGGCGGCCTGACCCCACAGGACGCCGCCACCCTGTCGCGCG
ACGTGGCCAGCGCCTATGCCAGCCTGTCCAGCCAGTTCGGCGAGAAGTTCTCCACCGACC
TGGCCGCGCGCTACGAGCACAACGACGACTTTGGCGGCGAACTGACCGGCAAGCTCGGCC
TGCGCTACGAATTCACCCCGGCGTTCGCACTGCGCGGTGCCATCTCCAACAATTTCCGCG
CTCCGTCGCTGGCGCAGATCGGCTACGAATCCACCTCCACCGGCTACAACGCCGGCGGCC
AGCTGGTGCAGGGCCGGCTGCTGTCGGTCAACAATCCGATCGCGCGTGGCCTGGGTGCGC
AGAACCTGAAGCCGGAGAAGTCGATCAACACCTCGCTGGGCTTCACCAGCCGCATCGGCG
AGCATTTCGACCTGTCGCTGGACTTCTTCCAGATCGATATCGACGACCGCATCGCGCTGT
CGGAGAGCATCACCGGCGATGCGCTGACCGATTACGTGGCCGCCAGCTACGGCGTCAGTG
GCCTGCAGAGCGCCAGCTTCTTCGTCAATGCCGCCGATACCCGCACCCGTGGCGCCGAGC
TGGTAAGCAACTGGCGGCAGTCGCTGGGCGATGGCCAGCTGCTGCTGACCGGCACCTACG
CCTACACCAAGACCACGCTGAAGAATGTGCTGGCCACGCCGGCGCAGCTGCGCGCGCTGA
ACCCGGACTACGTACTGTTCGGCATCGAGGAGACCAACACCCTGACCGATGCCACCCCGC
GCACGCGTGGCAGCTTCTCGGCCGCCTGGAGCAACGACCACTGGTCGCTGAGCACCCGCG
TGAACCGTTACGGCAGCGCCACCCGGGTGTTCAACTTCGGTGATGGCTACATCCCGCGCC
AGACCTACCAGGCCGAATGGCAGCTGGATGCCGAAGTCGAGTACCGCATCACCCCGCAAT
GGAGCGTGGCGATCGGTGGCCAGAACCTGACCGACAACTACCCGGATCGATCCAACAGCG
ATATCCACTACTTCGGCAACCTGCCGTACGACGTGCTGTCGCCGATCGGCAGCAACGGCG
CGTACTACTACGGCCGCGTCCGCTATACGTTCTGATCGCATTGGGTGGGTGCGGACCGTT
GGTCCGCGCTGTTTGGGCTGGATGCAGGCTGACCTGCCGTGCCGACCAACGGTCGGCACC
CACCGAAGCTGATCCGCAGCCTGCCCTCGACCCCACGTACACGCCCAGGCTGGCAGGCTG
GTCGTCATGGCTGAACCGCTCCCCCTGCGTCCGCCACCGCCATTGCTGGACGACGCCTGT
GCGTTGTTCCTCGATGTCGATGGCACCCTCATCGAATTCGCTGCACGACCGGATGCCGTG
CAGCTCCTGCCGGATGTGCGCGAAGCCATCGGCCGCATCAGTGACCGCCTGGAAGGCGCC
GTGGCACTGGTCAGTGGCCGACCGCTTGAACAGCTGGACCAGCTGTTCGCTCCCCTCCAG
CTGCCTGCCGCCGGCCTGCATGGGCACGAACTGCGCGGCGAGGATGGTCGTGTGCTGCGC
GACGAACACGACGACGACACCGCCGAGTGGCTGCACGCGCTGCACCAGCAGGCGATGCGC
TTTGCCCACGGCCATCCCGGCGTGCTGGTGGAAGACAAGGGCGTCGGCCTGGCCCTGCAT
TGGCGCGGTGCGCCGCACGCGGCAAGTGATGTGCGCGCCTTCGCCGATCGCCACGTGCGG
GGCCGCGCCAGTTACCGCCTGCAACCCGGCGACCATGTGGTCGAGTTCGTGCCCGTCGGC
ACCGACAAGGGCCGTGCCGTGCGCCGGATGATGCAGTACCTGCCCTTCCGCGGCCGCCTG
CCGGTGTTTCTCGGTGACGACCTCACCGATGAATTCGGCTTCGACGCCGCCAACAGCCAG
CATGGCTGGAGCGTGCTGGTGGGTGAACGTGAACCCAGCGCGGCGGTGTTCGCGCTGCCC
GACATACGCAGCGTGCACGCCTGGCTGCGTGAGAATGCCTATTGACCCGGCCAACCCCCA
CGGCCGCAACCGAGATGTACCGCGTGATGACCCAACCCGATCTTGATCTGGGCGTGGTCG
GCAACGGCAGCTTCGGCGCCCTGGTCGACAAACGTGCCCGCGTTGTCTGGAGCTGCCTGC
CCACCTTCGACGGCGACCCTACCTTCTGTGCGCTGCTCGGCCCCAACCAGCAGACCGGTG
GCGACTTCGCCATCGAGCTGGAAGACTTCGCCAGCAGCGAGCAGGAATACCTCACCAACA
CGGCGATCCTGCGCACGGTGCTCCGCGACGCGCACGGCGGCGAACTGGAAATCCTGGATT
TCGCCCCCCGCTGGCGGCAGAACGACCGCTTCTACCGGCCGGTCAGCCTGATCCGCCAGG
TGCGTCCGCTGGCTGGCAGCCCGCGCATCACCGTGCGTGCGCGCCCGCTGGCCGACTGGG
GCGCACGCGTGCCAGAGTCGACCTGGGGCAGCAACCATGTGCGCTGGATCCTGCCGGAGC
ACGTGCTGCGGCTGACCACCGATGTGCCGGTGCGCTTCGTGCGCGATGGCCTGCCGTTCG
TGCTCAACCATCCCATCCACCTGATCCTGGGCGTGGATGAGTCACTCAACCGGTCGATCA
GCGGCTACGTGCAGGAAGCCTTCCAGCGCACCCGCGACTACTGGCGCGAATGGGTGCGCT
ACCTGTCCATTCCACTGGAGTGGCAGGACGCGGTCATCCGCAGTGCGATCACGTTGAAGC
TGTGCCAGTACGAGGACAGCGGCGCGATCATCGCGGCGATGACCACCTCCATTCCGGAAG
CACCCGGCAGCGTGCGCAACTGGGACTACCGCTACTGCTGGCTGCGCGACGCGGCTTTCG
TGGTGCGGGCACTGAACCGTCTCGGCGCAACGCGCACGATGGAACAGTTCCTCGGCTACA
TCTTCAACCTGGCCACCACCGACGGCACGCTGCAGCCGCTGTATGGCATCGGCTTTGAAG
CCAAGCTGGACGAAGACGAAGTGCCCAGCCTGTCCGGCTACCGCGGCATGGGCCCGGTGC
GCCGTGGCAACCTGGCCTGGGTGCAGCGCCAGCACGATGTCTACGGCAGCGTGGTGCTGG
CCTCCACGCAGCTGTTCTTCGACCGCCGCCTGCAGGATCCCGGCGACGCGCACACATTCG
CCCGCCTCGAACCGCTGGGCGAACAGGCCTTCGCCCTGCATGACGTGCCCGATGCGGGCC
TGTGGGAGTTCCGTGGCCGCACCGAGGTACACACCTACACCAGCGCGATGTGCTGGGCCG
CCTGCGACCGCCTGTGCAAGATCGCCGTGCGCCTGAAGCGCGATGACCGTGCACACTACT
GGCGCGAGCGCGCCGACACCATCCATGCGCGCATCATGGCCGAGTCCTGGAATGAGGAAC
TGGGCCACTTCACCGATACCTTCGGCGGCCATCGCCTGGACGCCTCGCTCCTGCTGCTGG
CCGACATCGGCTTCATCGATGCGATGGACGCCCGCTTCATCGCCACCGTCGATGCGATCG
GCCGCGACCTCAAGCATGGCAATTCGCTGTACCGCTATGTCGCGCCGGATGACTTCGGTG
AGCCGGAAACCAGCTTCACCATCTGCACGTTCTGGTACATCGATGCGCTGGCGGCGATCG
GGCGCATGGACGAGGCGCGCGAGATGTTCGAGCTGCTGCTGAAGCAGCGCAACCACCTGG
GCCTGCTGTCGGAGGATCTGGCCTTCGACAGCGGCGAGGCCTGGGGCAATTTCCCGCAGA
CCTATTCGCACGTCGGCCTGATCACTGCCGCGATGCGCCTGTCGCGGTCCTGGCAGGAGG
CATCGTGAGTCGTCTGGTGGTGGTTTCAAATCGCGTGGCCGTACCCGGCGAGAACCGCGC
CGGCGGCCTGGCTGTCGGCCTGCTGGCCGCCCTGAAGGAACGCGGCGGCCTGTGGTTCGG
CTGGAGCGGCAAGACGGTAAAGGACGGCAGCGGCACGCTGCACAGGCAGAAAGACGGTGA
CATCGACTACGTCACCATGGACCTGAGCAAGCGCGAGGTGGACGGCTACTACAACGGCTT
TGCCAACCGCACGCTGTGGCCGCTGCTGCACTTCCGCCTGGATCTGGTCGACTACGACCG
TGCCACCCGCGAGACCTACCACAAGGTCAACGCCCTGTTCGCCGACAAGCTCGCGCCATT
GCTGCGCGAGGATGACATCGTCTGGATCCACGACTATCACCTGATCCCGCTTGGCGCACT
GCTGCGCGAGCGTGGCATCGGCTGCCGCATCGGCTTCTTCCTGCACATCCCGATGCCCTC
GGCCGACCTGCTGCAGGCGATGCCCGACCACCTGCGGTTGTTCTCCGCGCTCTACGCCTA
TGACCTGGTGGGCTTCCAGACCCAGCGCGACGCCGATCGCTTCCAGACCTACCTGCGCCT
GTTCGGCGGCGGTCGGGTACTCGCCAACGGCGAGCTGGAGGCACCGGGCGGGCGTCGTTT
CCGCGCGGCGGCGTTCCCGATCGGCATCGACACCGAGCTGATCGCGCGCCAGGCCGGTAC
CGCCGCCACCAAGGCCGCCGTAAAGAACCTGCGCGCCAGCCTGCGGGATCGCCAACTGGC
GATCGGCGTTGATCGCCTGGATTATTCCAAGGGCCTGCCCGAGCGCTTCCTCGGCTTCGA
ACGGTACCTTGAGCGCCATCCCGACCAGCGCGGGTCGCTGACCTACCTGCAGATCGCCCC
CGTCTCGCGCGGTGATGTCACCGAGTACCGGCAGCTGCGCAGCCAGCTGGAGCAGATCGC
CGGCCACATCAACGGTGGCCACGCCGAGCCGGACTGGACACCGCTGCGCTACGTCAACCA
GAACTTCACCCATGCCACCCTCACCGGTTTCTACCGTGCAGCGGCGGTGGGGCTGGTCAC
GCCCCTGCGTGATGGCATGAACCTGGTGGCCAAGGAATACGTGGCCTCGCAGGACCCGGA
GGACCCGGGCGTGCTGGTGCTGTCGCTGCTGGCCGGCGCCGCCGACGAACTCAAGCAGGC
ACTGCTGGTGAACCCGCACGACCTGGATGGCGTTGCCGACGCAATCGCCACCGCGGCGAC
GATGTCGCTGCGCAAGCGCAAGGAGCGCTGGCACGCCATGATGGAGCACCTGCGCACCTA
CGACATCAACCACTGGCGGCGCAGCTACCTGGACGCACTGGAAGGCTGAGGAAAAAGGGG
ACGGAGGGGATTAAGTCGTTTGTGCACAAACGACTTAATCCCCTCCGTCCCCTTTTTCTT
CAATCCAGGAATCGCGCTGCCTGCTCCGGTGCGGGCAGATGACAGGCATCATGCCGCCCG
AACCAGCGGTAGCGGTTGCGGGCCAGCGCGCGATACGCGGCATTCCGCCAGCCGCGCGGC
AGCACCTTCAGTACGCCGCTCAGGCGCCATCCACCGCCCAGCCCGGCCAGTACACGCAGG
ATGGCATCGGTATCGGTCCAGGTGCCCTGCGCGTCCAGCAGCAGGAACGACATCGGGTCC
TGCGGGTCCAGCCCGTGCGCGCGCAACATCGCGCTGCCCTGCTGCCCCTGCATCGCCGCA
AAACGGTAGCGCCCCTTGCGGTCGAAACGCAGCAGGAAGCGCACCCAGCGGTTGCACAGG
GCGCACACGCCGTCGAACACGATCACCGCGCTGCCAGTCCCGGCGGCGCCGTCACTGTGG
TTCGAGCCAGCCTTCATAGCGGATCAGGGCTCCCACCCAAGGCAACCTCACATCAACCCG
GAAAGTGTAACGCTCGCCGCGCCAGGCTTCACGGCAGCGCACACCGCCGAACCAACGCGT
CGGCAGCGGCAGCAGCCCGAACGCCCAGACCCGCCGCACCGACCAGTCGATGCCACCCTC
GCGGGCCTGCAACGCGAACTCGAAGCGCACCGCGCCCAGCTGCTCGCGCAGAAGCCCTTC
GTGCGCCCACAGCCGCGACACCATCGGCCAGCGGTCGAACCGTCGCGCCCACTGCTCGCC
CTGCCCGCGTGCACTGAACGCCACTTCGGTGGGCAGCGCGTCGCCGTCCTTCGGCAGCCG
CGCCAACGCGGCCAGCAGCGGCACCAGCCAGTGCCGCCCCCTCACGATGCGCGCCTGCCC
CACGTAACGGCAGGGCAACGGCGCGGCATGCAGCGCCTGCACCGGCGCTGCCAGGGTGGC
GAAGGCCGGCCCCAGCACCCGCGCAAACAGCGGCGGGGTCAGGGCGCGATCCAGGCCAGG
GTCGCCATGCGCCCGGTACGACGGTCGCGCCGGTGCGAATACAGGTCAGGATCGGCCATG
GTCGACACCGTGCCGCCATACACCTGCGCCGGGTCCATCCCCGCCGCCTGCAACCGCTGC
CGCGCCAGCGCGAACAGGTCCACCTTCCAGTGGCCCGGCCGGGTCGCCACGAACGCCGCT
TCGGCGGCCGGATCATGGCCGACGAAGGCGTGATAGACCTCCTCGCCGATCTCATAGTCG
GACGGCCCGGCGGCCGGGCCCAGCCAGGCCCGCAGCTGCGCCGGCGGCGTCTGCAGGGCG
GCCACCGTGGCCTCCAGCATGCCGTCAGCCAGTCCACGCCAGCCGGCATGGGCCGCGCCC
ACCTCGCTGCCATCGGCCGCGGCAAACACCACCGGCAGGCAGTCGGCGGTCAGGATCGCC
AGCACCACGCCCGGCACCGAAGTCACCGCGGCGTCGGCCACCGGTTCGCTGGCGCCAGCC
ACCGGCGGCGCGGTGAAGCGCAGCACGGTGCTGCTGTGCACCTGGCGCAGCCAGTGCGGT
GCCGAGGGCAGTGCCAGCCCCTCCTGCAGCAGCTTGCGGTTGTGCTCCACGTTGGCCGGG
GTATCACCATCGGCCGCGTGCCGGTTGCCGAGGTTGAACTGCGCGAACGGCGCCGGCGAG
ATGCCCGCGCCATGCCGGCGCGTGGTCAGCGCATGGACGCCTGCCGGCGCCGGCCAGTCC
GCCTGCAGCAACGGCAGCGCGGCGGCCATCACCAGCGATCCCGCTCGCGGGCGGCGAAGG
CTTCGCTGTCTTCGCGCAGCACCTTCATCAGGTGCAGCATGTCCTCCGGCACCGGCGCGG
TATTGCGCACCGGCTCACCGGTGATCGGATGCATGAACTCCAGGGTCTCGGCGTGCAAGG
CCTGGCGCTTGAAGCCGCGCAGCGCGGCCACCAGCTCGTCGCTGGCACCCTTGGGCAGCT
TCAGCGCACCGCCGTACAGCGGGTCGCCGATGATCGGATGGCGCACGTGTGCCATGTGCA
CGCGGATCTGGTGGGTACGGCCGGTTTCCAGGCGGCACTCCAGCGCGGTGTGCGCACGGA
AGCGCTCGCGCAGGCGGTAGTGGGTCACCGCTTCCTTGCCGTCTTCGCGCACCGCCATCT
TCAGCCGGTCGCGCGGGTGGCGGTCGATCGGGGCATCGGCGGTACCGCCTGCCACCAGCG
CGCCCATCACGATGGCCAGGTACTGGCGGTGCACGTCACGGGCCGCCAGTTGCTCGACCA
ATGCAGTCTGCGCTTCCAGGGTCTTGGCCACCACCATCACGCCGCTGGTGTCCTTGTCCA
GGCGGTGCACGATGCCCGCGCGCGGCAGCACCGCCACCGACGGGTCGCGGAACAGCAGCG
CGTTGACCAGGGTGCCGCTGTGGTTGCCGGCGCCGGGGTGGACCACCAGGCCGACCGGCT
TGTTGATCACCAGCACATGCTCGTCCTCGAACAGCACGTCCAGCGGGATGTCCTCCGGCT
GGGCGTCGGTCTGGGTTTCCAGCACCACGTGGAGGGTCACCACCTCGCCGCCGCGCAGCG
GATCGCGCGGGCGCACCTGGGCGCCGTCCAGCAGGACGTCACCGGACTTGATCCACTCGG
TCAGGCGCGAACGCGAATATTCGGGGAACAGTTCGGCCACGACGGCATCGAAACGACGGC
CGGCGGCGGTGTCGGGGACGATGGCCTGGCGGGCCGATTCAGAGGGTTGTTCAGACATGG
CAGGGGGCATTCTTTGAAATTTTGGGGTCCCGGCGGCCGGTTTCAGTCGCTGGACAGGAC
ACTAGGCTATCATCGACCCTTCGTATTCCAGCCGCGTCCCGCCTCGACCCCATGATCCGA
CGCTCCGCCATGCTCTCCGCGCCCGTCCGCCTCACCGCCCTGCTGCTGGTGCTGGTCATC
GCCGCAACCGGCTGCCACCGCGGCGCCAAGAAGGGTGATCGCCCCGACGAAGGCGTGCCG
GTCGAACAGCTGTACGAGAAAAGCCACAAGCTGATGCAGGGCGGCAACTGGAGCGGCGCC
GAAGCCAGCTTCCGCCGCCTGGTGGCCCAGTATCCGTATGGCCCGTACACCGAGCAGGCG
ATGATCGAAACCGCCTACGCCCAGTACAAGGCCGGCAAGCACGATGACGCCGTCTCCAGC
ATCGACCGCTTCATCCGCACCTACCCGACGCACCGCAACATCGCCTACCTGTACTACCTG
CGCGGCCTGGCCAATTCCAACCGCAGTACGGTTTTCCTGCGCCGCGTATGGTCGCTGGAT
GCCAGCCGCCGCGACCTGTCCACGCCGCACCAGGCGTACTCGGACTTCAACATCGTGGTT
GATCGTTACCCGAACAGCCGCTACGCCGCCGATGCGCGCCAGCGCATGCTGGAGCTGCGT
GACGTGTTCGCCCAGCACGAGCTGGACAACGCCCTGTACTACATGCGCCGCGGCGCCTGG
GTCTCGGCCGTGGGCCGCGCCAACTACCTGCTGGAAACCTACCCGCAGAGCGCCTTCCAG
TACGACGCCGTGGCCGTGCTGGCCGATTCCTACACCCACCTGGGCAACAAGACCCTGGCC
GACGACGCCCGTCGCGTCCTGCAGCTGAACCAGCCGGATCACCCGTGGCTGGAAGGCAAG
TGGCCGAAGTACCCGTGGATGATCCGCAAGCTGAACCCGTTCGCCGGCGAGAAGTCCGCC
AGCACGGGCCAGCGCAACGCGCGACTGGAGAAGAAGTAAGAGAGGGCCCCGAAAGGGGCC
CTTCTTCTTTGTGGAGTCGAGCCACGCTCGACTGCTTTCCTCATCCGCCTCCCCGCGCCG
GGGCCGGCACCTAGGAATGCTACGAATCCAGCGCGGATGCGACGCCGGTCGCAGCCCGCC
TGGGCGAGGCGCTCCACACTGCGGCGCAACGGCCACACCGGCCATCACGGAGCGTCCCAT
GGCCCCACTGCGCTGCAGTTTCCGTCCCCTGTCCTGCCTCATCGCCACCGCCCTGCTGGC
GCTGTCCCCGCGCCCCCTGGCTGCTGCACCGGCCGCGCCGGGCGATCTGCTGTCTGCTGC
CCCCTATCGCGCGTCATGGGTGCCGTCGAAGGCCGCGCAGGCCTACAAGCTGCACTACCG
CACCCCGGACCACCGCGGCCAGCTGGCCGAAGGCACCGGCCTGCTGTACCTGCCCGCCGG
CGCGGCGCCTGCGGGCGGGTGGCCGGTGGTGTCCTGGGCACATGGCACCCAGGGCATTGC
GGATCGCTGTGCGCCCTCGGTCTCCGGCCCCACCCATGCCGAACGCGACGGACGCTTCCT
GGACGTGTTCCTGGCCCAGGGCTATGCCGTCGCCGCCGCGGACTACCAGGGCCTGGGCAG
CCCAGGCAATCATGCCTACCTGCACGTGCGTACCGCGGCGCGCAACGCCATCGACATGGT
CAAGGCCAGCCGCCAGTACCTGGGTACGGCAACATTGTCGCCGCGCTGGGTCTCGGTCGG
ATATTCGCAGGGGGGCGCGGCCGCATTGACAGCAGGCCATCTGGCCGCCTCCCATGGCGG
CCCATCCCTGCAATACCGCGGCAGTTTCACCGCCGGAACGCCCACCGCAGTCGAACTGAC
CGCGCTGGTGATGAATCCCGGCAACCGCACCGCCAATCCTGGCGCACCCAACGCATATCA
CGCGTATCTGCTCGACGGCCTGCTGCAGGCCGCGCCTCAGATCGACCGCGTCCTCAGCGA
CGCAGGCCGTGCCCGTGTGGCAGTGGCCCGCGAGCAGTGCCTGAGCGAACTGACCGCCAC
GCTGGACGGCGCCGATACCGGCAGCATGTTTACTGCACCACTGACCAGCGTGCCGGGCAT
CTGGGCGGTGCTGTACGACTATCTGGGTGTACCGCGCCGCGGCTTCAGCCAGCCGCTGAT
GCTGGCCCATGGCAGCGAGGACCGCGACGTGCCCTATCTGACCACCCTGCTGTACGCCGC
AAGCCTGGCCGTGCGAGGCGAGCCGGTCGCGTTCCGGCGCTACCCGGTCGATCATCGCGG
CACGCTGGATGCGGCGGCGGCGGATGCCCTGGCGTTCGTGCGTGCACGACTGGAGGGCGA
CCACTTCAACGACGCTGCGGAGATCGCAGGCCTCGAACAACGGCTCGACGAAGCCCGGTA
GATCCACGCCATGCCGGATACGCGATCCAGGAAGTTGCCGGCCAGCGGCCGGCACTACCG
AATGCAGTAGATCCACGCCATGCGTGGATACGCGCTATAGGGCGTTGCCGGCCAGCGGCC
GGCACTACCTGCCAACCGCTGCCTCAGCCCTTGTAGCCGTTGCTGATCGGGTAACGACGC
TCGCGGCCAAAGGCGCGGCGCGAGACCTTCGGCCCCGGCGCGGCCTGGTGCCGCTTCCAC
TCGCTGATGCGCACCAGCCGCAGCACGCGGTCGACCACGGCCGCGTCATAGCCGGCCGCC
ACGATCTCCGTGCGCGACTGCTCTTGGTCGATGTAGCGGTACAGGATGCCGTCCAGCACG
TCATAAGCCGGCAATGAATCCTGGTCCAGCTGGTTCTCGCGCAGCTCGGCCGACGGCGGG
CGGCTGATCACCGCCGGCGGGATCACCGGCGCGCCGCCCACGGTATTGCGCCACTTGGAC
AGGCCGAACACTTCGGTCTTGTACAGGTCCTTCAGCGGCGCATAGCCACCGCACATGTCG
CCGTAGATGGTGGCGTAGCCGACCGCGTACTCGCTCTTGTTGCCGGTGGTCAGCAGCAAG
CCGCCGAACTTGTTGGCCAGCGCCATCAGGATCACCCCGCGGCTGCGCGACTGCAGGTTC
TCTTCGGTCACGTCCGGCGCGGTGCCCTCGAACATCGGCGCCAACGCTTCCATCAGGCCC
TTGAACGCCGGCTCGATCGACACCGCCTCCAGCTTCACGCCCAGCGCCTGGCACTGCTCG
GCCGCCAGGTCGTTGGACAGGCCCGCGGTGTAGCGCGACGGCAGGCGCACGGCGGTTACG
TTCTCCGCGCCCATCGCGTCGACCGCCATGGCCAGCACGATCGCCGAGTCGATGCCGCCG
GACAGGCCCAGCCACACTTTCTTGAAGCCGTTCTTGCGGCAGTAGTCCTGGATGCCACGG
GTCACCGCGCGCCAGGCCAGCGCGTCCATGCTCTCGTCGCCGTCGTCCATCCACACGTGC
GGCATGAAGCGGCGGGTGGCGCCGTCGTACTCCACCACCAGCCACTGGTCGACGAAGGCA
GCAGCGGCCGGGTGCACCGTGCCATCACCGTCGGCCACCACCGAGGCGCCGTCGAACACC
AGCGCGTCCTGGCCGCCAACCACGTTGAGGTAAGCGATGGCCGCCCCGCTCTCGCGGGTA
CGTGCAGCCAGCACGGCGTCGCGCTGGGCATGCTTGCCACGCTCGTACGGCGAAGCATTC
GGCACCACCACCAGCTGCGCACCGGCGCGCATGGTGTCGGCCAGCGGCTCGGCAAACCAC
AGGTCCTCGCAGATCAGCAGGCCAACCGGAATACCGTTGACCTCGAACACGCAGCTGCCG
CCATCCGGATCGACATCGAAGTAGCGGCGCTCGTCGAACACGGCGTAGTTGGGCAGCTCA
CGCTTGCGGTAGGTCTGCTCGACCAGGCCGTCACGCAGCACGCTGGCGGCGTTGTAAACC
ACCGCGCCAGCCGCCTGCGGCCAGCCGACCACGGCGGTGATGCCGCGGCAGGCGGCAGCG
ATGCGGGCCATCGCCTGCTCGCACTCGTACAGGAAGCCCGGGCGCAGCAGCAGGTCTTCC
GGCGGGTAGCCGCTCACCGCCAGCTCGGGGAACATCACCAGCTCGGCGCCGTACTCGTCG
CGCGCCTGGCCGATCATCTCGATGATGCGCTCGGTGTTGCCGGCGACATCGCCGACCGGG
AAGTCGAACTGCGCCATCGCGATGCGGATCGAAGCCATGGGATTCCAGCCTGTGGTTGCA
ATGCCGCCATTGTAACGCCGGGGTCAGATCCGTTTTGCGTAGCAAAAGGGATCTGGCCCC
ACACCAGACGCAGAAAGGCCGCCCGGAGGCGGCCTTTCTGTGTTCAAGCAGCCGGCCAGC
GGCCGGCTCTACAGCATCGTCTGCCGGAGGCAGTCGATCTTATTTCACCAGCTTGGCGAT
GGCAGCGCCCAGATCGCCCGGCGAGCGGACGGTGACAACACCGGCAGCTTCCATGGCGGC
GAACTTCCCTTCCGCGGTGCCCTTGCCGCCCGAGGCGATCGCGCCCGCGTGGCCCATGCG
CTTGCCGGCCGGAGCCGACGCACCGGCGATGAAACCGACGACCGGCTTCTTCACGTGGTT
CTTGATGTACTCGGCGCCGGCTTCTTCAGCGTCACCGCCGATCTCGCCAACCATGATGAT
GCCTTCGGTCTGCGGGTCTTCGTTGAACAGCTTCAGGCAGTCGACGAAGTTCAGGCCGTT
GATCGGGTCACCACCGATGCCGATGCAGGTGGACTGGCCCAGGCCGACTTCGGTGGTCTG
CTTGACCGCTTCATAGGTCAGGGTGCCCGAACGCGACACGATACCGATCTTGCCCGGCTG
GTGGATGTGGCCCGGCATGATGCCGATCTTGCACTCACCCGGGGTGATGACGCCCGGGCA
GTTCGGCCCGATCAGCACGGTGTCCGGATGCGAACGGGTCAGCACGTTCTTGACGCGCAG
CATGTCCAGCACCGGGATGCCTTCGGTGATGCAGACGATGACCTTGATGCCGGCAGCAGC
GGCTTCCAGGATCGCGTCGGCCGCGTACGGCGGCGGCACGTAGATGACCGAAGCGTTGGC
GCCGGTGCTCTGCACGGCGTCGGCAACGGTGTTGAAGACCGGCAGGTCGATGTGGGTGGT
GCCACCCTTGCCCGGGGTCACGCCGCCAACAACCTGGGTGCCGTACTCGATCATCTGAGT
GGCGTGGAAGGTGCCCTGCTGGCCGGTGAAGCCCTGCACGATCACCTTGGTGTTCTTGTT
AATCAAAACAGACATGGGAATTCCTTGGTGTCGAATCAGGCAGCGTTCTTGACAGCTTCA
ACGATCTTCTTGGCGCCATCGTTGATGTTGTCAGCCGGGATGATGGCCATGCCGCTGTCG
CGCAGCAGCTGCTTGCCTTCTTCCACGTTGGTGCCTTCCAGGCGCACCACGACCGGAACC
TTGACGCCCACTTCCTTCACGGCGGCGATGATGCCTTCGGCAATCATGTCGCAGCGGACG
ATGCCGCCGAAAATGTTGACGAAGATGCCTTCGACCTTGTCCGAGGACAGGATCAGCTTG
AACGCTTCGATGACGCGCTGCTTGTTGGCACCGCCGCCCACGTCCAGGAAGTTCGCCGGC
TCGCCGCCGTTGAGCTTGATGACGTCCATGGTGGCCATGGCCAGGCCGGCGCCGTTCACC
ATGCAGCCGATGTTGCCGTCCATGGTGACGTAGTTGATGTCCAGCTCCGAAGCGATCACT
TCGGTCGGATCTTCCTGGGTCTTGTCGCGCATGGCGACCAGGGCCTTCTGGCGGAACGCG
GCGTTGTCGTCGCTGTCGAACTTGCCGTCCAGCGCGTACAGGTTGCCGTCGTCCAGGATG
GCCAGCGGGTTGATTTCAACCAGGGCCAGGTCCTTTTCGTTGAACAGGCGGTACAGGTTC
ACCATGATGCTGGCGAACTGGCCGGCCTGCTTGGCGGTCAGGCCCAGCTTGAAGCCGAAA
TCACGGCCGTGGTAACCCTGCACGCCTTCGACGAAGTCGACGTTCAGCGAGTGGATCAGC
TCCGGGGTTTCAGCAGCGACCTGCTCGATTTCCACGCCGCCTTCCGAAGAGGCGATGTAG
GTGATGGTCTTGGTGCCACGGTCGACCAGCACCGACAGGTACAGTTCCTTGACGATCTCG
CCGGCGGTGGTCACCAGCACCAGGTTGACCGGCAGTTCAACGCCTGCGGTCTGGTAGGTG
GCCATCTTGGTGCCGAGCATCTTGGCCGCAGCGGCCTTCACGTCGTCGGTGGTCTTGCAG
AACTTGACGCCGCCAGCCTTGCCGCGGCCGCCAGCGTGGATCTGCGCCTTGACCATCCAG
GGGCCCTGGCCCAGGGAGTTGGCAGCGGCAACCGCTTCGTCCGGGGTCGCAGCGACCTTG
CCGGCCGGGACCGGGATGCCGTACTCGGCAAGCAGTTGTTTTGACTGGTATTCGTGGAAA
TTCATGCGTCACCGTGGGAATAGGAACGACCGCACGCAATTCCTCAGGGCCCCGGCGGGG
CGCCGGCATGGACCGCGGCGGGCCCACTATTGTGGCCGAGCCGGCGCCGGGGCGCAAAGA
AGTCTGTACAAAACGCCAGACCCGGCCAGATTTCCGCCGTCATTCAGGCAGTTGCGCCCG
GCGGCCCACTGGCCACCGGTATCCATCCCGGGCCAAATGCGCGATCCGGGCGGCTCCGGC
GGCGCCCTGCCCGGGGCCCTATACTGGCCGACCAAGGTGTGTAGAGTCGGGCTTGCCCTG
CTGCTTCCACCGCAGGCCACATCGAAGCGACGTGCCCGCCCGGCCTCAGGGGACGCCGGG
CAGGCCTGCCGCAGATTCCAGACCCAGGCAGCCAGAAGGGGAGTTCCGGCGTGTCACCCA
GTGCTTCATTGATCGACCGCATCGAATCGATTCCGCGGCGTGAGCTGTATTTCTTCGCGC
TGTACCGGGTGCTGATCGCCTCGGTCATCGCCGCCCTGCTCTACAGCCCGCTGTCGGCCA
TGGTCGGCGAAGCGCACCACCCGCGGCTGGCCGACACCGTCGCCGCCATCTACCTGGTGC
TGTCCCTGCTGGCCCTGGTGATCGGCCGCAACGAACGCTGGCTGCGCCCGATCGTGGTCA
GCGGCGTGCTGGTGGACATCGTCGCCGCCACCCTGCTGTCACATGCCCTGCCCGGTGCCA
GCGCCGGCATCTCGATGTCGCTGCTGTTCAACATCGCCGCCGCCGCCACCCTGCTGCCGC
TCAGCCTGGGGCTGGGCCTGGCCCTGGCCGCCAGCCTCGCCACCGGCGTGGAGTACACCT
GGAAGCTGCTGGAAGGCGGCGATCCCACCCGTACCCTGGCCGAACTGGCCATGTTCGCCA
CCAGCTACCTGGCGCTGGCCTTCATCAGTTACCAGGTCGGCAGCCGCGCGCGCCGCAACC
AGCAGCTGGCCAACCAGCGCGGCGATGAAGTGGCCAACCTGTTCCAGATCAACGAGCTGA
TCATCCGCCGCATGCGTACCGGCGTGCTGGTGGTCGACGCCGACAACCGCGTCACCCTGG
CCAACGAGGCGGCCTCGATGCTGCTCGGTGACAGTGATGGCAGCGGCGAAAGCGGCCGCC
TGGACCTGGCCAGCGCCGCCCCGGAACTCGCCCGTCGCCTGCAGCGCTGGCGCAATGGCT
GGGCGCAGGACGAACTACCGCTGCAGCTCAACCCCGACCAGCCCGAAGTGCAGCCGCGCT
TTGCCCGCCTGCTGGCCGGCAGCGACCTGGCCCTGGTGTTCCTGGACGACTCCAGCGTGG
TCTCGCGCCGCGCCGAATCGCTCACCCTGTCGGCGATGGGCCGCTTCTCGGCCAGCCTCG
CCCACGAGATCCGCAACCCACTGGCCGCGATCAACTACGCGGTGCAGCTGCTGGAAGAAG
GCACCGGCTTCAACGAAAGCGACCGCCGCCTGCTGCAGATCATCCGCCAGCAGTGCCAGC
GCACCAACGGCATCGTCGAAAGCGTGCTGGGCCTGGCCCGGCGCGAGCGCGCCACGCCGG
AGAACGTCGACCTGGCGGCCTTCGTGCGCCGCTTCGTGCTGGAGTACAAGCAGGGCCAGA
CGCTGGAGACCGACAGCATCGAGCCGATCATCAACGACACCTCGGTGCTGGCCCAGGTCG
ACACCAAGCACCTCTACCAGGTGCTGACCGTACTGGTGCACAACGCGCTCAAATATGGCC
GCATCGGCCAGCAGCCGGCGCGGGTGCGCCTGCGCGTGGCGCAGCACGAGCGCAGTGCGG
TCATCGACGTGATGGACCGTGGCCCCGGTATTCCCGAGAGTGTGGCCGCACAGTTGTTCC
GACCGTTCTTCACCACGTCCGAGCATGGCACCGGGCTGGGCCTGTATATCGCCCGCGAGC
TGTGCCGGGCCAACCAGGCGCGGCTGGACTACATCCCGGTTCCCGCTGGAGGCTCCTGCT
TCCGCCTGGTGCTGCCCGGCCCGCATACGCTGTTGCCCACCTGATCTCGATTCTGTGCGT
CAAACATTTGTCGCTTCCAGCCCCCTCGTTTATCTTTCACGCCCATGAACGAAACCCGCA
GCGCCCTCGTCGTCGACGACGAACGCGACATCCGCGAACTGCTGGTACTGACGCTCGGCC
GCATGGGGCTGCGCATCAGTACGGCAGCCAACCTTGCCGAAGCGCGCGAACTGCTGGCCA
GCAATCCGTACGACCTGTGCATCACCGACATGCGCCTGCCGGACGGCAATGGCATCGAGC
TGGTCAGCGAGATCGCGCAGCACTACCCGCGCACGCCAGTGGCGATGATCACCGCCTTCG
GCAGCATGGACCTGGCCGTGGAAGCGCTGAAGGCCGGCGCCTTCGACTTCGTCAGCAAGC
CGGTGGATATCGCCGTGCTGCGCGGCCTGGTCAAGCACGCGCTGGAACTGAACAACACCG
AGCGCCCTGCACCCGGCCCCGCCGCCGAACAGGGCGCACGCCTGCTCGGCGATTCGCCGG
CCATGGACGTGCTGCGTACCACCATCGGCAAGGTCGCGCGCAGCCAGGCGCCGGTCTACA
TCCTCGGCGAATCCGGCGTGGGCAAGGAGCTGGTCGCACGAACCATCCACGCCCAGGGCG
CCCGCGCGGCCGGCCCGTTCGTGCCGGTCAACTGCGGCGCCATTCCCGGCGAGCTGATGG
AAAGCGAATTCTTCGGCCACCGCAAAGGCAGCTTCAGCGGCGCCCACGCCGACAAGCCCG
GGCTGTTCCAGGCCGCGCATGGCGGCACCCTGTTCCTCGACGAAGTGGCCGAGCTGCCGC
TGCAGATGCAGGTGAAGCTGCTGCGCGCGATCCAGGAAAAATCAGTGCGCGCGGTGGGCG
CGGCTACCGAGGAGCCGGTGGACGTGCGCATCCTCTCGGCCACCCACAAGGACCTGGCCG
AGCTGGTCGAGGACGGGCGCTTCCGCCACGACCTCTACTACCGCATCAACGTGATCGAAC
TGAGGGTGCCGCCGCTGCGCGAGCGTCGCCAGGACCTGCCGGAACTGGCCGCATCGGTAC
TGGCACGGCTGGCCCGCAGCCATGGCCGCCCGACGCCGTTGCTGGCGCCGTCGGCGCTGG
ACGCACTGGCCCAGTACGCCTTCCCTGGCAACGTGCGCGAATTGGAGAACATCCTGGAAC
GCGCGCTGGCCCTGGCCGAAGAAGACCGCATCGGCGCCGACGACCTGCGCCTGCCGCAGC
ATGCCCCGCGCACGCCCGGCAGCGCAGCACACGCCGAGGCCGTGGTGGACCTGCAGCCCG
GCAGCGCCGCCCTGCCCTCGTACATCGAACAGCTCGAGCGCAGCGCCATCCAGCGCGCGC
TGGAAGAGAACCGCTGGAACAAGACCCGCACCGCCGCGCAGCTGGGCATCACCTTCCGCG
CGCTGCGCTACAAGCTGAAGAAGCTGGGGATGGAGTAAGGTCAGGGCCCCGACGCGGGCC
ACCAACGGGTAGTGCCGGCCGCTGGCCGGCAACCTCATGAATCGCGGCATCCACGCATGG
CGTGGATCGACCTCAATCCTTGGTAACGCGGTTGATCTCGGCCAGGCTGGTGACACCCGC
CGCCGCCTTCTTCAACGCCGACTGGCGCAGATCATTCACCCCGATCTGCTGTGCGGCCTC
GGCAATCTGCAACGCATTGCCACCGGCCAGCACGATCGTGGCGATCTCGTCGGTCATCGG
CATCACCTGGTAGATACCGGTGCGGCCCTTGTACCCCTCGGTGCACTCGTCACAGCCGAC
CGCCTCGTACAGCTCGATACCCGCATCCAGCTGCGCCTGGGTAAAGCCCTCGGCCAGCAA
CGCATGTTCGGGCAGGTTGGCCGGGCGCTTGCAGTTGTTGCACAACCGGCGCGCCAGGCG
CTGGGCGATCACCAGCGTCACCGAGCTGGTGATGTTGTACGGCGCGATGCCCATGTTCAT
CAGGCGCGCGATGGTCTGCGGTGCATCGTTGGTGTGCAGCGTGGATAGCACCATGTGGCC
GGTCTGCGCCGCCTTGATCGCGATCTCGGCCGTCTCCAGGTCGCGGATTTCGCCGACCAT
GATGATGTCCGGATCCTGTCGCAGGAACGAGCGCAATGCCGCGGCGAAGGTCATGCCGCG
CTTGTTGTTCTGCTGCACCTGGTTGACGCCGGGCAGGCGGATTTCCACCGGGTCTTCGGC
GGTGGAGATGTTGCGCGTCTCGTCGTTGAGGATGCCCAGCGCGGTATACAGCGACACCGT
CTTGCCCGAACCGGTCGGGCCGGTCACCAGCACCATGCCGTAGGGCTTGTGGATGGCGTC
CAGGAACAGCTTCTGCTGGTCCGGCTCGTAACCCAGCTTGTCGATGCCCAGCTTGGCCGC
GCTGCCGTCCAGGATACGCAGCACCACCTTCTCGCCGAACAGGGTCGGCAGCGTGCTAAC
GCGGAAGTCGATCTGCTTGGTCTTGGACAGGTTGAGCTTGATGCGTCCGTCCTGCGGCAC
GCGCTTCTCGGCGATGTCCAGCTGCGCCATCACCTTCAGGCGCGCGGCGATGCGCTGGTT
CAGCTTCACCGGCGCGCGCGCGACCATCTTCAGCAGGCCATCGATGCGCAGGCGCACGCG
ATAGTCGTCTTCATAGGGCTCGAAGTGGATGTCCGAGGCGCCCTTGCGGATCGCGTCCAC
CAGTACCTTGTTGACGAACTTCACCACCGGGGTGTCATCACCCTTGGCATCGATGCCGGA
GTCGCCACCGGCGCCGAGATCCTCGTCTCCGGCCGCAACATCCAGGTTGCCCATGCCATC
GTCGTCACCGCCCAGCGCGTCGCCCAGCGTGTCATGGCTGGCATGCCACTGCTCGAGCGT
GCGGCGGATCTGGTCTTCATCCACCAGGATCGGCTCCACCACCAGATTGGTGTGGAACTT
GATCTCGTCCAGCGAATGGGTCGGATTGCTGGTACCCACGAACAGCTTGCCGCCGCGCTT
GAACAGCGGCAGCACGTTGTGCTTGCGCAGCAGCTCCTCGCTGACCAGGCTCATCGCGTT
CTGGCTGGCGTCGAACGTGGACACGTCGAACAGCGGCATGCCGAACTCGACCGCGTTGGC
CGCCGCCAACTGGGCCGCCCCGACCACCTTGTTCTGCGCGAACCAGGTCGGCAGCGGCTG
CCGGGCCGCAGCGGCCTTGGCCATGGCGTCGCGGGCGGAAGCCTCGTCCAGCGCACCATC
CTGGACCAGGCGACGGGCCAGGCCGGTGATGCCGACGAGATTGGCGGTGGTTACGGCGTT
CATATGGATCCTTGGCTCATCATGGGTCAGGCAGTGCGGCGCGCCTTCCAGAGGCACCGC
ACAGGGCAGCAGAACCTGCCGCGACCCGATGGCCGACGACGACGCCAATCCTTCAGCATG
ACTGCCTCGCCCGGCACTCCCAGCCCGGCAGGCACGATCCTGACTCCCCCGGGGATGATA
GCCCCGTCAACGGCCCGCCAACATCCCATTGGCAGGCCGAAGTGTGATCAACAGCCGGTT
GGGCGATAGCGCGCTTCGAAGGCGCTGCCGTCGCAGGTCCAAGTGCCGTCGGCTGCGCGA
CGGAGGACCAAGTTCTTGCCCGATACTGGCGCCCCTCCAACGAGAGTGCACGTGATACTG
CCCACGCCCGTCGCCGCCAGTTCCGCTGAAACCGCAGAACACCTCGTACTCGGCTTGAGC
CCAATGTATTCCGCGTTAACCAGAGATGCGTTCTGGTTGTCCTGGGCAACGGACTCCATC
GTGGTCTTACCCGGCCGGATATCCGACAAAGCTGCAGCCAAATCAGCCTTGGCCACGTAA
TCCTGATACATCGGCAATGCAATAGCTGCCAGGATGGCAATGATGGCAACTACTATCATC
AGCTCGATCAGTGTGAAACCCCTAGTTCGCTTCATGGCTCCCCCAGCTCATGAGTGAGTT
ATCGCCCTTCCAAACGAAAGAAGCCCCGCTTTCGCGGGGCTTCTTCCGGAGCGCTTTAGG
CGCCGGTGCAGCCCGTCGGGGCGTACTTCTTCAGTACGGTCGTGGCACAGGTCCAAGTAC
CGTCAGCAGTGGCGCGGGTCAGGGTGATGGTCTTGTCCTTCACCTGAGAGTTACCAGCCA
GGGTGCAGGCGATCGACGCTGCACCGGAAGACGCGGTGCCCTTCACGGTGACGGTCGGGC
AACGGGTCGAAACCTTCAGACCGATGTCAGCCGGATCAGCGAAATCCTTGCCTTCGTTGA
GTGCGACCTCAGCAGCGGTCTTGCCGCTGGTGACTTCGGCCAGGCCCGCCGCAGTCTGCG
ACTTGGCCACGTAGTCCTGGTACATCGGCAGGGCGATGGCGGCCAGGATGGCGATGATCG
CAACGACGATCATCAGTTCGATAAGGGTGAAGCCCTTCTGGTTCTTCATTTGGTACATCC
CCAAGATAAGTGGTGGTTGATTTCAGAAGTCAGGATCGGTCTGACCAGCGGCCAGCTGAG
CGGGTCCTGCCCCCTGCGGGTGGATCAACGCAGGTTGCGTGCCAACCCCGGCACGCCTCC
CCCTGGATTTCCCCGCGCCCATGATGGCAGCTATTTCACGGATGGGAACCCCCCGGATGC
GAATCTGCGATGGACGCGGCAATGTGACGCAGTGCGTCACCTTTGGCCGGCAACCGGCAC
GAATTCGCATCATGGGCCCCTTGGCAACTGCCCAGACGGGCATGAACCCGCTACCATCGA
CGGCTAGACGCCCGCCTGGGGATGGCGGGTCTTGGGGAGCCGATATGTCTGTCAGTCGCA
GTGCGATCAAGAAGGAGCCCGTGGCGCGCAGCACCACGGAACTGCAGCCGTTTGTCTGGG
AGGGGACCGACAAGCGGGGCGTGAAGATGAAAGGGGAGCAGGCCGCGAAGAACGCGAACC
TGCTGCGGGCTGAACTACGCCGCCAGGGCATAAATCCCGGCGTGGTCAAACCCAAGCCCA
AGCCGCTGTTTGGCGCGGCCGGGAGCAAGATCACACCCAAGGAAATCGCTTTCTTCAGCC
GGCAGATGGCCACCATGATGAAGTCAGGCGTACCCATTGTGGGGTCGCTGGACATCATCG
CGAACGGGCACAAGAACCCGCGCATGAAGAAGATGGTGGATGGCCTGCGCACCGACATCG
AGGGCGGCTCGTCGCTCTATGAGGCTGTCAGCAAGTACCCGGTACAGTTCGACGAGCTCT
ACCGCAACCTGGTACGGGCCGGTGAAGGCGCCGGTGTCCTGGAGACGGTGCTGGACACTG
TTGCCAACTATAAAGAGAACATTGAGGCGCTGAAGGGCAAGATCAAGAAGGCGATGTTCT
ACCCGGCGATGGTACTTGCGGTTGCCCTGCTGGTCAGCGGCATCCTGCTGGTCTGGGTCG
TACCGCAGTTCGAAGACGTATTCAAAGGCTTCGGTGCAGACTTGCCGGCGTTCACGCAGT
TGATCGTCAACATGTCTAGATTCATGGTCTCATGGTGGTGGCTGATCCTGCTGGTCATCA
TTGGCTCGGTAGTAGGCTTCATCGCCGCTTATAAGCGTTCACCGAAACTGCAGCACAGCA
TAGATCGGCTGATACTGAAGCTGCCGGTCATTGGGCAGATCATGCACAACAGCTCGATCG
CCCGCTTTGCCCGTACCACCGCCGTGACCTTCAAGGCGGGCGTACCACTGGTGGAGGCAC
TGAGTATCGTGGCCGGTGCTACCGGCAATACGGTTTACGAGCATGCCGTATTGCGCATGC
GCGACGACGTGTCGGTCGGTTACCCGGTCAACATGGCCATGAAGCAGACCGCCCTGTTCC
CGCACATGGTCATCCAGATGACCGGCATCGGTGAAGAGGCGGGCGCCCTGGACGCCATGC
TGTTCAAGGTGGCCGAGTACTATGAGCAGGAGGTCAACAATGCCGTTGACGCCCTGAGCA
GCCTGCTGGAACCTGTGATCATGGTGATCATTGGTACCATCGTCGGCGGCATGGTCATCG
GCATGTACCTGCCGATCTTCAAGCTCGCTTCCGTCGTCGGATAATCACTACATGGCATTT
CTCGACCAGCATCCCGGCCTCGGCTACCCCGCCGCGGCCGCCCTGGGGCTGCTGCTGGGC
AGTTTCCTCAACGTCGTCATCCTGCGCCTGCCCAAGCGGCTGGAGTGGCAGTGGAAGCGC
GATGCGCGCGAGGTCCTGGAGGAACCGGACTTCTACGAACCCCCGCCACCGGGGATCGTG
GTCGAGCCCTCGCACTGCCCGCACTGCAAGCACAAGCTGAGCTGGTACGAGAACATCCCG
CTGTTCAGCTGGATCATCCAGGGCGGCAAGTGCCGCCACTGCAAGGCGCCGATCTCGTTG
CAGTACCCGCTGGTCGAGGCCCTGACCTCGGTGCTGGTGCTGGCCTGCGTCTGGCAGTTC
GGCTTCGGCTGGCAGGGCTTCGGCGCCATCGTGCTGACCTGCTTCCTGATCGCCTTGTCT
GGCATCGACCTGCGCACCCAGCTGCTGCCCGACCAGTTGACCCTGTCCCTGATGTGGCTG
GGCCTGATAGGCAACATCGACAACCTGTACATGCCGGCCAAGCCTGCCTTGGTCGGCGCG
GCGGTGGGCTATCTGTCGCTGTGGATGGTCTGGTGGCTGTTCAAGCAGCTGACCGGCAAG
GAAGGCATGGGCCACGGCGATTTCAAGCTGCTGGCCGCCCTCGGCGCCTGGTGCGGGCTG
AAGGGCATCCTGCCGATCATCCTGCTGTCGTCGGTGCTGGGCGCCATCATCGGCTCGATC
TGGCTGTACACCCGGGGCCGTGACCGCGCCACGCCGATCCCGTTCGGCCCCTACCTGGCG
ATCGCGGGCTGGCTGTACTTCATGTGGGGCGCGCCCGTGGTGGAGCAGTACCTGGTGTTG
AGCGGACTGCGCTGAGGGGAATCCCCATGAGCCGCTATGTGGTTGGCCTGACCGGCGGCA
TTGCCGCCGGCAAGAGCGAGGTGACCCGGCGCTTCGACGCGCTGGGCATCGTGGTGGCCG
ACGCCGATCTGGCCGCCCGCGCGGTGGTTGCCGCCGGCAGCCCGGCCCTGGACCGTATCG
CCGAGCGCTTCGGCGCCGGCATGCTGCAGGCGGACGGTAGCCTGGACCGGGCACGCCTGC
GGGCCCACGTGTTCGCCGACCCGGCCGAACGGGCGGCGCTGGAAGCGATCACCCACCCGG
CCATCCGTCTGCTGATGCAACAGCAGTGCGAGCAGGCCGCCAGCCCCTATGCGATTGCCG
CCATTCCGTTGCTGACCGAGGTCGGTGGGCGGCAGGCCTACCCGTGGTTGGACCGGGTAT
TGCTGGTGGATGCGCCCGAAGCCGTGCAGCACGCCCGGCTGATGCAGCGCGACGGCATCG
ACGCCGCGCTGGCCGACAAGATGATCGCCGCCCAGGCCAGCCGCACGCAGCGGTTGGCAC
TTGCCGATGATGTGGTGGTCAACGATGGTCACCCGGAAGAGCTGCAGGCGCAGGTGGAAG
CGCTGCATGAGCGGTATCTGGGGTTGGCTGGGGGTTGAGGCTTGGTTGCCGGCCAGCGGC
CGGCACTACCACACGCATCCACGCATTGCGGCGATTTACCCTGCACCAGCGCGGAACTGC
TGTAGAGCCGAGCCCACGCTCGGCTGCGATCATCAAGCCGAGCATGGGCTCGGCTCTACA
AAGCGTTCTGCATTCACGCGTGGCGTGGACCTACTCCAGCTGCAGGCGGGCATAACGGGC
CAGTTCTCGTGCGCCGAGCAGCAGGCCGTCGACGACATCCGGGCTCAGCTGCTGGTGGGC
ACCGCCCTGTTCGCGGGCGGCTTCGGCGGCGTGCAGCACCTGCATGAGTGCATTCAAGCC
GGCCAGGGTGCGGCTGAGACCGGCCATGGTGGCCGCCTGGGCAGGGCTGAGGCCCTGCGC
TTCCAGTCGCCGGCCGTCGGCGGCATCGCGGCCGTCCATGCGGGCAAGCAGCGCAGGCAG
CAGATCCTTCGGATCATCGAGCAGGGTTTCGATGCGCGCGGCGACGTCGGCCGGCAGCAG
GTCAGCGGCTTCGCCGATCAGTGCGTACAGTTGGGGGAACACGGGGCGTGCGGACATGGT
GAATCTCCTCGCAGACGACGAGCCACCTGCGGATGCGAGGTGGCGGACGGTGCGGGTTGG
CGTACCGGAGATCCGACATTCAGCAAAAATACTCCAGCGGATTCTGATGAATCCCCACGC
ACCGCCCGCCGAAGCAAGGCACGCGGTGCATTTTCAACGACTGGCCGAGGGGCCGTCGAA
GAGAGCTGAATGTTGGTTTTTTTCAGGACGCCAATCCCGGCCAGGGCACCTGCCCCGGCC
GCCCCATCTGGCCATCACGCAGCGCTGTGATCTGTAAGGAAATTCTCAAGCCGCTGTTGG
GTGTACGAATGCGTGCATGCGGACACGCGCGCTACGTGGCAACGGTCACGGTGATGTCGT
GTTGGGCTTCTGGCCCATCCTTCCTGCGAGGGGAATTCGGTGGCACAAGCGACAGAGGGC
GCGACACGAACCCGCTGTGGAGCCGAGCCCATGCTCGGCTTCGGGAAGCCACGGCAGCCG
AGCGCAGGCTCGGCTCTACAAGTGGAGCACCCACCCAAGCAGGGGCCCTTACAACGGCTT
CGGCGAGAACGTCAGCGTGGCGATCACGCCGCGCTCGCCACCGGGGCGCACGCTGACCTG
CCAGCCGTACAGATCGCACAGGCGGCTGACGATCGACAGGCCGATGCCACCACCCTGCGA
ATGGCCGGCATGGGTGCCGCGATAGCCGCGCTGGAACAGCTTGGCGGCGTCTTCTTCGCT
CAGGCCCGGGCCGCTGTCAGTCACCGACACTGAATTGCTGCCGACAAAGACGCGCACTTC
GCCATCCTGCGAGTACTTCACCGCGTTGCCGATCAGGTTGCCCAGCGCCACCGACAAGGC
CGCCTCCGGCGCATCGATCACCAGGTTGCGCTCGCCTTCCAGCGCCAGCTCCAGCGGCTT
GCCACCCAGCTGGGCGCGGTGGGCGTCCAGCAGCTGTTCGGCCACGCGCGCGACGTTGCT
GGTGCCCTGCCCGCGCTCGTTGCGCGACAGCAGCAGCAGCGCGCCGATCAGGTCGCTGCA
CTGCTGTTCGGCGCGTTGGATGCGCTGTAGCCGCTGCAGCACCTTCTCATCCAGGCCGGG
CCGGGTCAGCAGCAGTTCGGTGGCGCCACGGATCACCGCCAGCGGCGTGCGCAGTTCGTG
GCTGACGTCGGCATTGAACTCGCGGTCGCGCTGCACCACTTCGGTCAGTCGCGACGAATA
ATCATCCAGCGCCTGCGCCAGCTGCCCCACTTCGTCGTCGGGGAACCGCGGCGCCAGCGG
CTCGGGATCACTGGTGCCGCCGCGATAGGCACGCAGCCGCGCGGCCAGGTCCGAGACCGG
CTTCATCACCTTCGATGCCGACCACCAGCCCAGCACCAGCGACAACAGGCTGAACACCAG
CACCGACAGCACCAGCGCGCGGTTGAGCTGCTGCCCACCGCGCACGCTGTCGGTCATGTC
GTAGGCCAGGAATGCCCAGGCGTCGGGCGTCTTGCGCACGGCCAGCTTGTAGGAATAGCG
CTGGCCGCGCTCGTCCACGCCGCCCATGTTGTACAGGCCATCCTTGAACTCATACCAGTC
CGGCTCTTCCTCGCGCAGCGCGTCAAACTTGTCAGGCTTGATCAGGCGCGCACGCATCTG
CTGCACGGGCAGGTCGGGGTTGCGATCCGGGCTCTCGTAGAACCGCCGCACGTACTCGTT
GATGTTGCGGTTCATCACGTCTTCCACCAGCTGGTTTTCCACGCGCATGCGGGCCCAGTT
GGTGGCAAACGCGAACAGTGTCGTCAGGCAGAAGCCCAACAACACGAACGAGACGATGAT
GCGGCTGCGCAGGCGCCGCCGATACGGCGAACGCCGGCGCTCCCCCTTGGTTGCCACGGA
ATCAGGCTTCCGGGGTGGCGATGCGGTATCCGATGCCATGGCGGGTCTGGATCAGCGGCA
CTTCAAACGGCTTGTCGACCACCGCACGCAGGCCGTGGATGTGGACACGCAGCGAATCCG
AGTCGGGCAGCTCCTCGCCCCACACGCGGGTTTCCAGCTCCTGGCGGGTGACCACGGCCG
GCGCGGCCTCCATCAGGGCCTGCAGGATCTTCAGCGCGGTCGGGTTGAGTTGCAGCAGCT
TGCCCTGGCGGCGCACTTCCAGCGTGTCAAGGTTGTATTCCAGGTCGCCGGTTTCCAGCA
CGCGGGTCTGCACGCCCTTGCCGCGGCGCGACAGCGCGTTCAAGCGCACTTCCACTTCCT
GCAGCGCGAACGGCTTGATCAGGTAGTCATCGGCGCCGGAATCGAAACCGGCCAGCTTGT
TGTCCAGCGAGTCGCGGGCGGTCAGCATCAGCACCGGGGTCTGCTTGCGCGCTTCGTTGC
GCAGCTTGCGGCACACTTCGATGCCATCCATGCCCGGCAGGTTCAGGTCCAGAACGATGG
CGTCGAACTCGTGGACCACGGCCAGGTGCAGGCCGGTCACGCCGTCGGCGGCGAAGTCCA
CGGTGTGGCCACGATCCTCAAGGTAGTCGCCAAGGTTGGCGGCGATGTCGCTGTTGTCTT
CGATTACGAGAATGCGCACTGGGACCTCTGGTTCTTGAAGGGTCGTCGGGGGGCCAGGCC
CACCCGCTCAGGATGCCCCTGCGTGGGTGGACGCGACGTCTACCTGCTGAACGATACAGG
TTCCATTCTTAACATTTCGTACCGAAGGGCCGACACCGGCAAAAGCCCCCTCGGCGAGCG
GTCAGCGGCTGATGCGCTGCTGGTCGGTCAGCGCCCGGCGGCTGTCTTCCTGGGCCTTGC
GACGCTGGGCCACGGTCAGGCAGACGCTGGTCGGCATGTTGCTGCCGGTAAGGCGCTCGC
GGCGGCAGATCATGCGGCTGTCGGCCTGGGCGCGGGTCATGATGGTGTTGACGATCTCCT
GCTCGTTGAACAGGTCGTTGCGCTCCTGCGGGGCCAACTCATCCACCTTCTCCCGGCCAT
TCATCTTGATCCGGATCCGGTTCAGTGCCTGCTGCACGCGACTCTTGTCCTCCAGCCCGA
TCTCGCTGTAGTCCTCGCTGCCCATGGCCGTTTCAACGCGGCGGATCTGCTCGGACACCG
GGGTGAAGGCATCCATCTGCACGGTGTCCTTCTGCGCCTTGGCCTGCACGGTGGCTACCA
GGCCGAGCGACAGCATCAGGGCAAGTGTCGTATTGCGGTACATGACGAGCTCCATGTTCG
TCCATGAATAGGGTCTCGACTGTACGATTCCGCCGATGCGCCCACAAGGGACGCACGGCA
GGGTGACCGATGGCGGCATGCGATCGGTCCGGCAGCGATCAGGGCTTGTAGTTGTTGAAG
CGCTGGTTGTCGTTGAGCGCCTTGCGGCTGTCTTCCTGCGCCTTGCGGCGCTGGGCCACG
GTCAGGCAGACACTCTGCGGCATGTTGCTGCCGGTGGTGCGTTCACGACGGCAGACCATG
CGGCTGTCGGCGTGGGCGCGAGTCATGATCGTGTTGATCACTTCCTGGTCGTTGAAGATC
TCGGTGCGGTCCTGCGGACTGACCTGCTCCACGCGTTCGTGGTCGCCCATCTTGATCTTG
ATGCGGCCCAGCGCCTGCTGCACGCGGCTTTTGTCTTCCAGCCCGATCTCGCTGTAGTCC
TCGCTGTTGATCGCCGTCTCAACGTTGCGGATCTGTTCGGCCACCGGTGCGTTGGCGTCG
AACTTCACCTGCCCTTTCTCGGGCTTGGCGTGGGCGGTGGTGGCCAGGGCCAGGCCCAAC
ATCAGGGCGAAGGGGGTCATGCGCTGCATCGTTACCTCCAGGTTCTTCCATGAGTGGAAC
ATCGATCCTGCGGTGCCACCGATGCGCCGTCACAGCACGCTCGATGGGCCGAAGGGCGGT
GCGGTCAACGCCCGGCGGGCGGTGGGCTGAGCGTGTTGTAGCTGCGCTGGTCGTTGATCA
GCGCCTTGCCTTTCTCTTCGATCCGGCGCCGTTCGGCCACGGTCAGGCAGCGGCTCTTGG
GCATGTTGCTGCCGGTGGTGCGTTCGTACCTGCAGATCTGCCGGCTGTCTTCATGGCCAC
GCGCCAACAGGGTGTTGATGCGTTCCTGCTCGTTGAAGACCTCGGCCTGCAGCTGCGGCG
GCAGCTCCTGCACGGTCTGGCGTTCGCCCATGTGCTGGCGGATACGCGACAGCGACTGCT
GCACCTGGCCGCGATCCTCGGCGGACAGTTCGGCATAGTCGGGGGCGGCCAGGGCGGTTT
CCACCTGACGCATCTGCTCGGCGACCGAGCCCTGCCGGTCCATCTGTACAGCCACTTTCT
CCGGCTTGGCGGCAACAGCGCCAGACAGGCCCAGCAGCAACGCGATCATCATGATGCGGT
ACATCGCCAACCTCCCGATCCATCCCGGAACGAAGGGCCAACTCTACGACCGTCACGCGG
CCTCCACAAGAGACCTTGGGCATGGGGCCGACAGGCATAAAAAAGGCCCAGACGGTGCAC
CCGCCTGGGCCTGAAGTCGTATCCCGATACCGATCCTGCTGAGAGGCAGAGCTGCGGTTC
GCTGAAGCCTACGCCCGATCCGATTAAAGCCTCGTTAAAGGCCCGGATCATTTGCCGGTG
AGAATCATAACCCCATGGATAATCAGGGTTTTTTGATCTTCTCTACGTGCTCGATGATGC
GTGTCGCCACGTCGACCCCGCAGGCCGCTTCGATGCCTTCCAGCCCGGGCGTGGAGTTGA
CCTCCAGCACCAGCGGGCCGCGCGCGGAACGGATCAGGTCCACGCCGCAGACCGACAGGC
CCAGCGCCTTGGCCGAACGCACCGCCACCTGCTGCTCGGCACGGCTGGCCTTGGCCGCCA
CGGCGGTACCCCCGGCGTGCAGGTTGGAGCGGAAGTCGCCCTCCGGTGCCTGCCGCTGCA
TCGACGCCACCACCTGGTCGCCCACCACGAAGCAGCGCAGGTCGGCCCCCTTGGCCTCGC
CGATGAATTCCTGCATCAGGAAGTTGGCGTACAGGCCGCGCAGCGCTTCGACGATGCCGC
GCGAGGCACTGGCCTTCTCGGTCAGGATCACGCCGCGCCCCTGGGTGCCTTCATTGAGCT
TCACCACGTGCGGCGGCGGGCCCAGCATGGACAGCAGGTCGACGGTGTCGTCGGGGTTGT
CGCCGAACACGGTGACCGGCATGTCGATGCCCTTGGCCGCCAGCAGCTGGTGCGCGCGCA
GCTTGTCGCGCGAACGCAGGATGGCGTCGGACGGATTGGGCGTGCGCGCGCCCATCAGCT
CGAACTGGCGCAGCACCGCGGTGCCGTAGCGGGTGATCGAGGCACCGATGCGCGGAATGA
CCATGTCCACGCCGGTCATTGGCCGGCCCTTGTAGTGCATGGAAAAGCCATCGGCGGCGA
TGCGCATGTAGCAGCGCAACGGGTCCAGGATGCGCACGGTGTGGCCGCGCGCGCGCGCCG
CCTCGACCAGCCGACGGGTGGAATACAGGGAGCTGTTGCGGGACAGGATGGCGAGCTTCA
TCGCGGTGGGATCGGTCGGCAGGCGCGAAGCATAGCGCGGGCGTGTGGCGGGTGGATGAT
GCCTGGCCCGTGCCGCCTGCGCCGGTAGTGGCCGGCTCCTGCGGCGACGATTCCGGCGAA
AGAGTAACCGTCGCCGGATACACCACAGGCCCGCATCACCATGCGGGCTGGGTCCGCTTC
AGAACCCGCGCGCGGATTCACCCAGCGCTGCGATGCAGGCCATCTGCGTGACCGATCCGG
CCGAGGTCCCCTCATAGATCTGCCACAGAAGCTGCGCGGCCTTCGGCCCACCGGCGCGAC
CCAGTGCGCGCACTGCCGCCAGCTGGCGGGAGGTGCCGGCACCGGAGTTCTTGTAGATCT
CATGAAGGCTGCCGACGACGTCGTCCTTCGTTTCCATGCGCTGCTTCCGTGTAGGAAATG
CGGCAACGCTAACCGGGCGCGTATGGCCGTGGATATGAAACTAATCAGAAATGAAGAAGG
CCGCTGATGAGCGGCCTTCTGTCTACGCGCGTGGCGTGATTGGAGCGGGCGATGGGAATT
TAAACTCGCACGCAACTATATGATAATTAAAGAAAACCTCACTCCAGCTACGAACTCATC
CAGTTCGTTTTGTACGCAATCCAACATCGGCACCTAGGGCGATTCCCGCCAACGCGAAAC
TGCAGCGTGCGCCTCGGCTAGGACGGACAATGCCTGATCCCGATCCCATGCAAAGTACAG
TTCCCGCGCCAGCAGCATCGGCACATCAGTGATCGGCCCGTCTTCCTCGGACAGGCGGGT
CTTTGATTCTCGCTCTTTGCTCCGGCATTGGGTGATGTCGAATGGCTCCGCGAAGCGCCA
CGACCCATGCGCCACATGGTCAGTTCGCAATGCGAAACTGACCACGCTGGAGGCTGCAGA
TCTGCTCAATGTGTCCCGCCCCATCTCGTCAAGCTGCTCGAACATGGGGTGTTGGCATTT
CATCGGACCGGCAAGCACCGCAGGGTGAGGTTTGCCGATCTGATGCAATACAAGGAAGCG
CTTGAGCGCACCAGTGAAGATGCGATGGATAAGTGACACTGTGCGTGCACTGCGCCGTTT
GGCGTCGCTTATCGGCCGACCGAAAGCCCGCGCCAGAGTGCCGGCCTTAGTCGCAAGCCA
TGGCACATATTGGCGCATTTCAGCAGGTGGTCCTCACTGAGGCCGCTAGCAGGCTACTTT
CCTCGATGAGAGCATCCAGTACGTATTGGAGCTTGCGAACGTCGTAAGTGCCTGTTCGCA
GGCTTTCGGCTGTCTGATTCAGGAACGCTCGCGTATAAGTGTCCTTGAATTCCAGAGACC
CTTGGTAAACCTCTCGCTTTTCCTTGTAGTTGGTCCATACGACGGTCGCGGGACCGTGAT
TAGGCAGCGACAGGTCCAAATAGCATTCAATCGCGGCGGCTCGGCCATTGATATCGCTAT
TGGTAACCCCGTCTGGGCCGCGAGCGGGGAAGTCTCGAAACTCATCGAGCTCAGGGAGGC
ACAATGCACGCATGTTACTGGGGAGTCTGAAGCGCTTTATGGCTTCCAGTGCATCCATCC
CCTCTGCATCATTGTCTAAGACAACCAGGACTTGGTTCTGCACATCGATCTTGGCTAGGC
CTTCAGCAAACTTCACGAGACTGCCGGTGCCTGAAAAGGGATGTCGCTCGCTCACGTCGA
TGAATCGAAAGAAGTCCGCGACCTCAGGGCGAATCAGCTTAATTGCAAGCTTCAGAATGT
GCACATCCGATGAACCCTCGGTGGCAATCAAAACCGTTTGCTCCCGGCGGGTACAGGGTA
CGAAGTCCGAGGCATCGGCCCAGCCGGCCTCAACCAATGGGCCGTAGCGCCAGATGACGC
TCAGATCCAAGTTCGCGGGGTTTTCGGCAAGCAGCCTTAGGACGGCGTAGGCGGGTAAAA
AATCGATTAGCACACCGAAGTAGCTGCGCTCGGAGTAAGCATTAGAGGCGTGATCAGGAT
TCGCAGGGATCCGCGCCACGATCTCGGAGCCGTCAAAACGGCCACGCATCTTCCCAGCGT
CCAACTCTTCAACAAACCGGTCGTCCAATGCCTGGATGGGATGGGCTCTCACAAATACGA
GCAGCTCTTCAAAACTCAAAGGCTCCGCACCCCTTGGATCCGCATCATCGAAATCGGCTT
GGTCCTCCCCCCATTGCTTTGCCATTTGCTCATACAGATGGCGGACCGTCTCTATGCGAT
AGCCGAGAAGCTCCAGGCGGGGGACGATCGTGCGCAAGGGGCGTCTGAACTCCCCATCCG
GTTCCCGATCCTGCTCTTGGAATAGATCACCGTGATCAATCCCCTTGTAGTTCTTGCTCC
AATCGACTTCGAGACCTCCAACGGTCAGGTCAATAATGGTTCCCACAAGTGGCTCCTAGG
CAGAATCTCTTGAGTCCAGGTACGGATGAGCTGAGTGATGCGCTCGCGCCTTAGCGAGGT
GCGTTCTTACGAATGACAAGTTCGACCATCGCAAACAGGCGGTGATACAGGTAGTCCACC
TGCTGCACATCGACGACAGGCGTCTGCTTCATCTCGTGGTGACGGAACAGATGGCTGTTG
CCTATTCTCGTAAGCTCGCGCGCCTCTGCATCCAGCATCTTCCGAAATTCGGGCTCCGTG
GCACACCGGTCTAGGATGATCGCGATGGACTTCGCCTTGTCGTTGTCGTCGGCCATGGAC
TTGATTCTCTCCCATGAGTCGAATAAGCGTTCCAGGGCCTCGCGACGGATGAGTGGATCA
GGATCGGAGAACTTCACGCAACTCTCCTCCAACAGGACGTCCAAAGTTCGCTCCCCAGTA
CGAAAGTACGTCCTGGCCAAGGCCTCGCCAATTACCGCGGGTAGCAAGCGACGAATGCTC
CCGTAGGCGGTCAGCTCATATGCCAATCCGTTGCGGGCAAGGATAAGGTTCACTTCCTCG
CGAAACTCGGTTCGCCCACCATCTTGGTTGAACGTCAGGTGATAATGCCGAGCGTACTCA
TGGTACTTGCCGATTTGGATGGGCTTGGCGACCTTGCGCCAGACGAACTCAATTAGGTCC
AGGGCAAGCAGTGTGGGCGGGCACCATGGCGCCATTTCGCGTCGGTAGCTTTCTGGCTCA
CGATCGTGCTGGGTCTGCAATGGCCACGACAGACCATGAAGTTCGGCCTCAATGGCGCCG
TTCAGGAGCTGAATGTCGTTGCCGCACACCCCTCCATCTGCACATTGCTCCGGATAGCTA
TGCCCGAAGGCACCGCCATTGGCCAAGGCTTCCACGAGCGCAACGATGCCGGCCCAGGCT
GTCGGAGTCATTTCCTGTTCCGTTCTGGGGCGGGCTCCGTGCTCACGATCACTGAAGTAG
TCCTTCATTCACTCATCCTTGGATTTGTTGGATACGCAGGTGGCACGATAATAGTGGGCT
GCAAACCGATCGGATATCATCCCCTCACCAGAAAAACAGGAGGGAGCCGACATGCCGCAT
CAGGTTGCTCGATGGGCCGAGATTGCCGAACAGTACCACCGTGGCACGATTGTGCTTGGG
AACGGGGCAAGTATCGCCGTGTCGCGCCGCTTTGCTTACGGCTCATTGCTCGACCACGCC
CAGCAAGACGGTCTGCTTACAGAGGATGTGGGCCGCCTTTTCGATTTTTTCGGCACGCAA
GATTTCGAGCTGGTCCTGCGGCTGGTTTGGCAGGCCACCACCGTCAACAAGTCGTTGCAG
ATTCCCGACGAGCGTACACGGGCAGCTTACCTGCATGTTCGGGACTGCTTGATTGAAGCC
GTTCGAGCGGTCCATCCAGAGCACGGCGAGGTGCAAGCCCATCTCCCGCTCATGTACCAG
TTCCTCAAGTCGTTCGATACGGTCCTGTCGCTCAATTACGACCTGCTGGTCTATTGGACG
ATGACCTTTGGGCTCAACGTTGATGATCGCCATACCTTCAAGGACTGCTTTCTCAGGCAC
GCCAGATTCGATGATGACTGGCAGAAGTACCGCGAACTCTACAAGGAGAAAACCAACACG
CTGGTGTTTTATCCCCATGGCAGTCTGGCCCTATGCCGCGATGCCGTGGAGCAAGAGTTC
AAGGTTCATGCCGGCGGAGGCCGCCTGCTGGAGGCGATCCTGGACGAGTGGCGAAGCGAG
CGTGTTGTCCCGCTGTTTGTCAGCGAGGGGACGAAGACGCAGAAGGTTTCCTCGATCCAG
AACAGCTATTACCTGTCGACGGTGTATCGAGAGGTGCTGACTTCGCAGCGGCAGGCGTTG
ACGCTATTCGGTTGGGGGATTGGCGAGCATGACCGGCATTTGCTGCAGCGCATGCGCAAC
AGTGGTATCCAGCGGGTTGCGGTATCGGTGCTTGGCAACGACCAGGTCTACTGCAACTAC
GCCTATCAGACGATTCAAGATGATCTGGGGCCGGTCCAGGTGGACTTCTTCGACTGCGAA
AGCCCTGGATGCTGGATTCACCCGATGCCGGAGCAAGTGTGAAGGAGGCGGTGCTGCGGC
TCTTCTGCTAGGTCGGGCCGGTGGCCTCACCTCGCACCGCACGAAGCACTCGATAACGCC
TTCCCCGGCGTGACATCGGGGTGTATCTCAGCCGCGTCGCCACTGAGCGGCTGGGAAGTG
TGTCAGGCCAAGGCCTAGTTGTAGTAGCCCAAATCAGGCCGCAAGCCGGTAGATTCGCTA
CGGCTGCAGTGTTCAAGCACCAGGTCTGCCACAAGGTCTAGGCCCTGGCCTGCGACCGCT
TCCAGAGGGGTGTGGTAAATCAATATCTGCGCGGGGCGTCCGTCGGATGACTTTCTGGAC
CAGGCGGCGATTCAGCGGGTCCATCTGCCACTCCGGCACGCGCTGCCCTTTGTTGCCGAA
CTGGAGCGCCAGCAGATTCCCCGCCTGGATTTCGTAGGTGACCCACTTCCGCGATTTCCC
AACCATCCTTGCGCACTCAGCCACCACCAGATTTTCGGAATGCTCGAAGGTCTCCAGGAG
TTCCAGCCGCCCGCGCTGCAGGTCCGAGATTTTGGGCTTTGTGTAATCTGGCATCACCAC
GGCTGACAACCGCTGGGACTCGGGAGTGGCCAGGGTCATCGCCTGCTCGGTGGGGGTGAC
CAGCGTGATGGCTGCGTTTTCAGCCGGTGCATGCAATAGCTGGGTCTGCTGCCCCGCAAT
GATCGGTACGCCCTGAAGGTGGATCGTCGGGTGCATGTTGGCGACCTCGACCTGATACTA
CTCGAACAGGTCTAGTCGGTCGGTCCAATCCTGCTTCATCATCCCCCGTTGCTTGAGGTA
CTCGGCGTGGTTGTAGGTGACGCTGATGCGGTTGGGATCGGAATGGGAAAGCTGGGCATC
GACTCAGATATTGGGATAGCCCAGTTCGTTGAGCGCCGTTGAGAGCGTGGCCCGCATGCC
ATGGCTGGTGAGCCGGCCTTCATAGCCCAGGCGGTTAAGCCCGGCATTGACGGTATTTTC
GCTCATCCGGTCGGTAATGCGCTTGGCACCGGAGAACAGGTACTGCTGGGCGGGTTTGAA
CTGTTCAAACATGAAACAGACGATTTCCCGAGCCTGGGCCGAGAGTCGCACGATGTAGGG
CGGAATGTCCGTCACGCGCTTGCGCCGCTTCTTTGTGAGCAACTTGCGCTACTTGAGCGA
GGCGACCGGGATGATCCGCAGACCGCGCTCCAAGTCGAACCGGTCGGGCGTGGCCAGGCG
AAGCTCGCCCGTACGCACGCGCGTCAGCAGGAGCAAGCGGGCGGTCAGCAGGCCTTCTGG
GTATCGTGGTACTTGCGCAGCGCCTGAAGAAACGTCGGCAACTCGGCCATCCGCAAGAAG
GAGGGGGGGCGCGCCACCGGCGGCAGTGGGATGGCTACCACGCGCAGGTCGGTCGCAGGA
TTGGGCTGCATGGCCGGAATGACCACCATGGCGTAGTCGAACAGCTGCTTGAGCCAGGTC
CGCACCTTCTCGGCCACCGATAGCGACCCGCGCTTTTCGATGCGGGCGACCACCTCCAGC
AGCATGGGCCGGGTGATCTCGTAGTCGGTGTAGCGCTTCAGGTAGGAGAAGATGTCCTTG
GTGAAGATCCGCTGGATGATGGGCGCCGTGGTCTGGCGGCCTCCCTCGAGCGACAGACGG
CGGTGTTCCATCCACTTCTCATAGACCGCCTTGAATGTGTTCTCGGTGGCAAGCCGGGGG
CCTGTCGTTAAAGATTGCGTTCCAGCCGTGGGTTGACACATTTGGCGACCAGCGCACGCG
CCTAGTCACGCAGCTTACGCGCTTCGCGCAGCGTCAGCTCAGGGTAGGTCCCGAGAGAGA
TCCGGGCTCGCTTGCCCAACCAGGTGTAGCGGAAGTACCAGTTCCTGGTTCCGCCAGATG
AGACAAACAGGGACAGCCTGTCAAAATCAGCGAGGGCGTAGGGTTTGCCAGTGGCCCGGG
CCTGGCGGACCATGACGTCGATGAACATGGCGTCTAACTCCTGGAAGGTCGAGTTGGAAG
CGATGTTCATTCCGGTACCGTGGCTCCTCCTCCAGCAACAATGCGAACTGCACCTCTGCC
GTATTGATGTACCACTTAATGTGCCGGTTGGAGCTGGTAGTCAGTGGTTTTCGCTGGAAG
TCACTGAACTGAGGGGGTGAGGAAAAACCCAATCAGATCACTAGTTTGCAAGGAGTTGGT
GGAGGCCCCTGGAAACTTGATGTGGAGCGGGCGATGGGAATCGAACCCACGTCAAGCGCC
TCGCGCGCGATCGACACATCGCAGCGGCAGGCGTTGGCGGAATTGTTTACCGAGGGCTAT
GCGCAGCGACTGGCGGAGAAGATGCCGTGATGCGTTTCATTCCGGCACTGGCAGACGTGA
TGTCAGCCGAATCGATTCTCTTCTTCGCTGCCCGGAAGCAGCATGACGGGAAACAGAACG
AATACACCCAATGGAATGAAGGCAATCACGACGTACCAGCCTGACTCGTCGATGTCGTGC
AGTCTACGCACGGCCAATGCCAGCATCGGGGGAAGGAAGACGAGGAGTGCGATGATCGCC
AACACCTGTCCTAGTTTCCCAAGTTGCCGGGACAGCTCCCAATCGAACAGATCAGTGCCG
ATCAGCCAGTAGCCGATGTTCATCAGGCTGTAGCTGAGCCCCGCCACCAGAAGGCCCAGC
AGGGAAAACGACCAGAATTCGATGCGGTCGGAGCGCCCTGAGAAATCAAGGCACCGCCCG
AGCGGCGCAAGTGCAGCGATCATTGACGCTCCAGTCAACGTGGTGATGAAAACCAGCAGC
TAACGATCTTTTAGCACTTCAAACCCAGCCACGACTGAACCTGACGGCGGGGTAGAACGG
CGAATACGGCAAAGCCATCCATCGGCTACCACAACCGGGATGCATGTGCGAAAGAAGAAC
GCTTGCAACGCCACTGCCATGCGATGGACTGCGAAGCGGCGCAGCGGGAGCGGAGCGCCT
GAGACGGCGCAAACCGTTGGGAGACATGGAGCGGGCGAAGGGAACAGAATCCTCTTACGC
CAACCGATTGATTTCCCTAGCTTATCCCAGCAGGAGGGTGATCCAAAATGATGCCTCGGA
TGATACCCCACGGCCTTCCTGATGTCTTCAGCCCATCGTCTAGCCCTTTCGGTGTTCTTG
GGCAGATGGGAACGCGCTACTCTCTGGGCACTCATCAGGGGGACGCAACACCATGGGACG
ACGGAGCGGCCTGGAAGGATTTTTGCGGGCAGCTGGCCGGGCAGCGGCCGCAGCGCAGCG
GGAGAGCAAGCGCCGAGAGCGGATGCAGGCCACGCAGCTGAGACAGTTGGAGCGCCATCA
GCGTATGGCAGCCGCTCAGCAGATGCGGGAGCTGCGCGCGATGGAAAAGGAAGAAAAGGC
GGCAGCCCGTTTGGCCAAGGCCGAATACCTTCAGGATCGACAGGCGGAGGCCGACGACCT
CAACGCCGAGCTAAAAGACCGGCTGGAGGAGCTGGAGGGATTGCTCCTTCACACCCTCTC
GGTGAATGACACCATCAGCTTCGACAGCCTGCGGCACACGGATCCTCACCCCACCTTCAA
GACACCCAAGGAGTTGATGCCAGGCGTGGCCCCAGCCCCGGTTGACGTGCTCGCCCCCAC
CGGCCTTGCACGGTTCTGGCCGGGCGCTGGAAAGCGGCACTTGGCGGCTCAAACGGCAGC
ACGAGATGCCCATCAACAGGCTCTGGAGCAGTTTCAGAGTGCGGAAGCGCAAAAAAGAAA
ACGCCTAACCGACCTACGAACCGAACATGAGGCGGCTCGCGCCCTCTACGATGCCGATGT
GGCTCGTCGGAACGCGGAGGTTGATGCCTTTCAGCAGGCTTACAACGCGCACGAGCCAGA
CGCCGTCGTCGCCTACAACGACATGGTGCTGACACGCTCGGAATACCCCGCCGAGGGCTT
CCCGCAGTCCTTCAAGCTGGCCTACGCAGAGGAATCCAAGGAACTGGTCATAGAGTATGA
CCTCCCAGAGGTGTCCGTCATTCCTGCCGAATCGGACTACCGCTACGTCAAGACCCGGGA
TGCTATCGACGCCAAGGCGCGTAAGGCAAGCGACATCAAAGCGCTCTACCAGGACATCAT
CGCCTCGATCACCTTGCGCACACTGCACGAGGTGTTTGAAGCCGACCAAGCGGATGCCTT
AGCGTTGGTGACCTTCAATGGCGTGGTCGATGCACACGACCCCACCACTGGGCAAGAGGT
CCGCGTCCCTGTGGTCTCGGTCCGCGCGACCAAGGCCGCCTTCCTGCAACTACGGCTGGA
CCGAGTGGAAAAAATCCCATGCCTCCGAAACTTGGGCGCTCAGGTATCCAGCCGGCCGGA
TGAGCTACAAGCCATCAAGCCGATTGTTGAGTTCAACATGGTCGATAAGCGCTTCATTGC
CCAGACAGACGTGCTCTCGGGCCTGGAGTCGCGGCCCAATCTGCTCGAGCTGACCCCTGG
TGAGTTCGAAGCGCTGGTATCGAATCTCTTTAGTCAAATGGGGTTGGATACGAAGCTGAC
ACGCAGCTCCCGCGACGGCGGCGTGGATGCGGTGGCCTTCGACACCCGGCCGGTGCTGGG
TGGAAAGGTCGTCATTCAAGCCAAGCGCTATAAGGACACAGTGGGCGTCAGCGCGGTTCG
GGACCTCTACGGAACCATGCTCAACGAAGGTGCCAGCAAAGGCATCCTAGTTTGCACCAG
CGGCTACGGCACTGCGGCGTTCGAGTTCGCAAAGGATAAGCCCATCGAGTTGATCGATGG
AGGCGGCCTGCTCTACCTCTTGAGGGAGCATGCAGGCCTTGATGCACGTATCGCAGCGTA
AGGACCAACAAAATGGCAAACGGATCCGCCGCTCACGATAGCAAAGTGGCTGTGTTGGTC
GATTGTGACAATGTAAATCCTGAGATCGTTGACCATGCCCTACTGATGGGAGCTCAGTTC
GGACGGGTGGTGGTTCGGAGGGGTTACGGCAACCACTCCACGCTGACCAAGCGTTGGCAG
GAAACACTCGTCCGGCAAGCGTTTACCCCATGCCTGCAATACCAATACGCCGCTGGCAAG
AACACGGCGGACATCGCGTTGGCGCTGGACGCCTTAGAAGCCATGTTCGACCAGCGCGCA
GACACCTTCTGTTTGGTCACCAGTGACTCTGACTTCGCCTACCTGTGTCGTAAGCTTCGA
GAACGAGGAGCCACGGTTTGCATCGTGGGTGAAGCTAAGACGCCAGAGGCGTTGCGTAAC
GCCTGCGACCAGTTTTTTGAGTGGCAACCAACGGAGTCGAATGCGACCTGCGAAGAGTCG
CCTGCTCCGACTGCTAAAGTCGCGCCCAGCAAAGCCGAAGTGGCCAAGCCGATTCCCAAA
CGCCGCCCTCGCTTCCTTGTCGACGCGGTTGCCTTACTAGCCGATGGGACCACGGACGGG
GAAGTGGTGCTAGGGACACTCGGCCACTATCTGAAGCGGACTGACCCATCCTTCTCGCCG
AAGGCCTACGGCCACTCCGGCCTCCTCGACATGATCCAGACATATGACCTGCTGACAGCC
ACACAAGCGCCCGGCGGGCATTGGCTAGTCAGACTGGCACCACAACCCGAATCGACAGCT
GCATGACTTTGTTACCGGCAGGCTTCTGTCATCCCTAGGCATTGAGAGTCAACTTCAATA
TTTGTGAACCAGCGCAGATTCCGTCTCTTGCCAAACTGGGACGAAGTGCTTCGATGTGAA
GACCCTTCATACTGAGAGCTTCAGAGATCCAATGCCTGCCAACGTAGAACTTCGCATCGC
CAGCCGCCTTCTGCCCGCCCTCATGGCGCAAAGCGGGACCAGAGACGTCGCCGAACGCGA
AGCGGATATTCAACACGCTCTGGATGTAGCCGCCGCTCTGATGCGCCGGTTCGCAGCATC
ACCTGCCGGACAAGCGCAGCAAGCCTATGTGCCCAGCGCCGGGGCGCGACCTGCCCCACG
GGCGGCGACTGTAAGCCGAGATCAGGTGCCGCCAACGTTCATTTCGCCCGACGAATGGCG
CAAGGCACGCGGGCTGGCTCCCGCGCCGGCTCCTCGAAAGCCTTCTGGACCGACGATTCA
CTGAAAGGCAAAGCCCCGCATCTGCGGGGCTCTTTCGTTCAATGGAGGGTGGGCGGCCGT
GGCTTCAAAACTGGCACCGGGGAGTCGGCGACAACCGGAGCCATGGTCTGGCACTCAAGG
ACGAACTGTGACGGCGAAGGCATGGCCTCCAGTTCGGTCGCTCTACGAAGAACATCCGCA
TCGACCTCCGCCAATGCCTCGGCGGAGCCCCGCGACCGCGCCTTCTCCAGCTCCTTGGTC
CGTTGCTCCAGCGCAGACAGGCGGCGCTCCCGGCGCTGCGTCCATTCGGGGCGCGAGTAG
CCGTTGGTTCCCATGGGGTAGTCGGTGTTGAAGCGCTCCCATTCGTGCTGAGCCAGGTGA
TGTAGGCGTTCAGCCCTGCCCAGCGACACCAATCGCAAGGCACGCCCCAGGATTGCCGCT
CGCAGTGCCCGGACCTGGAGAACCGCCTTGGTGATCCACTGCCGTAACGGGACGGTCTCC
CCAGCCCGCCCAAGTTCGGCTTGAGCCCATTCGAGACCAGCACGGATGCGCTGGGTCGCC
AGGTCTGCCCTGGCGCGCGCGATGTCCTGAAGGTCTCGCAGGGCCTGAGCCACGCGCTCG
GCGAGGCTGATGGGCCGCTGATCTTCGTTCGCTTCGTGCTGGCGGCCCAAGACCTGAGGC
AGCCGCATTCCGGACACGCCTCGAATCTCCAAGCCAGGAGCCAAGCCCCGCATGGAGGAC
GGCCGGCCACCTTGGCCATGACCGACTGACGGATGCATGGGCACGGCCCTGCCCTCACGC
CCAGCTTGAATGGTGAGATGGTCCAGATGTTCGGCGTTGCCGGCCTCAATGGCGTCATTC
TCTGCTACCAGCCGGCTGTCCATGCCCTTTCGGGACAGCGCGGCAGCCGCCTTGCCCAGG
TGCTTGGTCGGCTCTCGAGACAATGCCACCGCCTGGAGTTCGTCTCCCCGGTCCGACGCC
GCCCGAGCCTGCTCTGCCAAGCTGCGGTGGTCAATCGTGACCGTCAGGCCAGCGGCTTCA
AGATGTGCGTTGGTCGTTTCAGCGACCATTTCCCGGACCCATTGAACCTGCACTTTCCCC
GACACGCCCCCATCGAGCTCGCGCGTTTTCTGTCCAAACCCATCCGGACCAATGCGCCTG
GTGCTGGCAAGCAGGTGCACGTGATGGTTGAGCCCGTCCGGGGTTCCAGGGGAGTGAATG
CTGGCTTGAATGGCGAACTGGTAGCGGTCTACCAACGCCTCGGCAATGGAAAACGCCAAG
TGTGCGCGCTGTTCGTCCGAAAGCTCATGGGGCAACGACAGCTCGAACTCGCGAGCCACC
GTAGCGTCCTTACGGCGCTCGGCGGCTTCGGCCACGGCCCAAAGCTCGCCGGGCACCAGC
GCCCAGTCGGGTGCATCTGGCGGTGCGAGGCAAAAGGTTTCGACAACGCCGCTCCTACGG
CGGTAGTCATGCTGCTGCCCGGTGAGCAAGTCCGCGAGCAGCAGGCCGCCTCGGTAGGCG
GCGGCGGCGACAGCGGATTGGCCTTTGCCCCGGCTAAATATTTTGATTGAGGTGTGGAAG
ATAGCCATAAAAACTCCTGAAAACAGGAACATTTATGGATCAGCTTTTGCTTTTGGCAAG
GCGCAAGGCGGCTTGGGGTTCCAGGGGCGAAGCCCTTGGCGCACGCATCCGTCAGGATGC
CTAAGTGCGCTGTTGCTAAGGAGATCCGAGAACCGCTTTCACATAAATCAGTCGAAACGT
CAGGTGGTAGCGCCACCGCCCAATCATTCTGCGCGCTCTGGCTCGCACTTGTTGACTAAC
GCCGAAACTGAACGCACCATTGCGATCACAGCTCACGAAAGGGAATCATGGATGGAGGTC
TCGGTTGCATACCAAGGTGGGGGTGCTAGGGTATTAGAGCTAATGGCTGCATGCAGAGCG
TGCAGATCGATTCAAGACGAGAGCGGAGCAATAAAGGTTAGCCGCGTTTCCGGCTCGTCT
GCGGGCGCCATAGCGGCAGCCATGCATGCCACGGAATGCGATGTAGAAAAGATAGTTCGG
GGGCTACCTAAGCTCAAGGCAAAGGTCGAAGACTTCTTTCCATCGTCGCACTTGGCAAAG
TGGCACGTGCTCTTCAGATTTACACGAGGGCTTCCCATATATAACGAAGCTGATGTCCGC
AAAATCTTAATAGAGATATTCGATATCGGAGGCGTAGACGCCACTAGGCCGGTCAAAGAA
CTTGTCAAAAAAGGCTACGAACTTAGGATCTTACGATCCGACCTCAAGGCAAACTCCTCT
GATAACGTCGATGAGAACTCCTCAGAATCGCTCGTAGATGCACTAGTAGACTCCGCCGCC
ATACCCTTTGTTTTTCGGACGCCAAAAACAACTAATAAACCGCAGCTGCTCGACGGCGGC
TTATTTCAAAATCTACCCACTTGGGCCGCGGCTGAGGGCCTAAAGCCTCACCAAACTGTC
TTGGCGTTTTCATTTGCGAAGAATCACGGCACGACCAAAGAGAGCTTCTCGCTTCTTGAG
TATGGAAAAGCCATCTTGAACAGCCTCATTGATGAGCGTGTAGAAGGCGCGATACAGGGC
ATCAAGAAAGATAATGTCCTACTCCTAAAGCAACGGCGAACCACACTTGACTTCGAAAGC
ATTTTCTCAAGTGATGCACATGAAAATTTCCTGGTCGACGTTGAGGGCACGAAAGAAAGC
ATTCATGACTGGACCCGCTCCAGATACGGGCCCAACGGAACCGATTGGCACTCATCCCAT
GCGATCGACGTAGCATCTGCCGCCGAACAGATGCGCGTTCACGCGCTGGATTTCTTTGCT
ACAAATAAATCAAAAGAGTACTCCCCCAGACTAATAAGGCAACAAATAACATATGAATCG
CTCCAGTCAAACAACCCCGACACTATCCAGTTGGAAATCCATCTAGACGGCATTGATAAC
CCAGGGCTCCAGTTCCTGGAGTTTAAATACATGCCAGACTCGGAGATAGCCCCACTCCGA
AAGGTTGATGTGACCGTGCAAGACTCGAACGGAAACGCCCGGAAGGCGTTACTTCTCCCA
TTCCGTATAGACTGTCCACGGGGAATCACGACGCTCCTTTGCCTAGATAAGCCCCTCTCC
GCCGGGGACGACATCACCATCAAGAAGATTGAACAAATTTACAACGGTTTGACGCGCTAC
GAGCGGGAGGGTATGTGCTGGCAGACCGTGAGATTAACGCCCGGAAAGATACCGAAAATG
ATGGAGATCATCAGTCACTTCCGAGATGCAGACTTTCCACTTCATTACGGCGACGCACTC
CCCAATCGCGCTACGGACGCCCCGATCTACATCGAAGTTGGACCTGCCAACCAGTTGAGC
ACGACCACCGCGCAAGTTCCGCACCTAAAACCGGGCTGGAAATCGCTTGTTTCAAAAGTC
GACCTCACCAGGTTGACAGAGGGAATGAACTTTGCTAGCGTTACATACTACAAGCAATAG
GAGACGGCAATGTCAGGCGTAACCGAGATCTGAGCAACCTGGGCTCCCTAGTTGCAGTTG
GCGCCCCATGCTGTATTGGCAAGCCCTGAAAATTCAGGGCTTTCTTATGTCGCAGCGAAG
ACCGACGCAGAATTACCTTCAAGCTAAGCCGTTAGTGAAAGGTGTAGTGTTCCACCAGTA
GGTCGCATGGGCCGACGCTCTGAAGTGGCCGTCCAGCAGGACTCAACGCCCTCCCCTCAG
CGCAGCTTCATCCAACGCTTAGCGTCTTCCACAACAGCCTGATCATCGGTCATATCAAGA
GGCGAGTTCACGACTCGCCAGCCCGCAGACACGCGTGCGCGCTTTCGGCCGGCATTGTTA
AATCGGAGATTTCGCCACACCAGCCCTTCTCTGGCAGGATGATTCCTGTCTGCCAGGATT
TTCTCCAAATCACCGTTGGGGAGATGCCCTACCTTGGGTGTGGCGATGCTTCGGGCGGCA
ATCGCAGCCACATTCTTCCTGAAGAGCACCGCGGACGGGGCATCAGCGTAGTGGGCCACG
TCAAGGGGCTCGCAATACTGTCGTAGACGCCAAACGAGCAAATCTAGGCCACCCAACTCG
CTATCCTCCACTTGGTAGGAGCGAACCAGATAGCGATCAAAGTCCCAGCGGACGAGGTTG
TCCAACGTCTCCTGCTCCACCTCTGTCAGCTCTAAATCAAGTGACAGCTTAGTTCGAACG
TCGTCGAACGCGTCCGCCAGTCTGTGGCCAAGGCGCTTTGTGTCGCAGCGATTCAGCATA
AGGATGCATTTTAGATACTTCTCGACCGCCTGCTCGGCTGCCGCCAGATACTGCGGATAC
AGCCTCGCTCTCATCGCCAATCGCGCAGCAATGTAGTCCCCGTCTCCTGTGTCCCGAAAA
CATCGAATAGCGAAGAGATTGACCCTCGCGTGAAGCGTTGGCGGTCGATAGGCAGCTCGC
GCGGCCGCGATCTCCGCTCCAATGTCTCGGTTTTTCATCTTCAACCGCGCCTCCCGCACC
ACATATCCGTGTAGATGTGAGCGCAAGCCAGCTTCCAGCAGCTCGACGATGATCCGACCA
ACGTAGGGTGGAGAGCAGCAATGTAACCATCGGTCATGATAAAAAATCCTGGTAGTCTCC
ACGGTCCCAAGATCGGTAGCGCCAAGGAAGGACTTCCTCCAATGCCGTAACCCGTGGCTC
TGGCATAAGTGATAGCGCAGCTGTGCCCAAACGCAAGCGCTCCAAGCGATCGTTAGGCAC
GAACAGCCACGGCCGAACCGTCCAATCGGCTGGGATACCGCAATCCCTGGCTAGGGCTGT
CCGCAGGCGTTCCCAGTGTTCATCCCAGCTCCTCAACCGATTCAGCAGGGTTGGTAGGCG
GGCCGCATAGGAGATTTCGCACAGATAGGCAGCCCGGTCCCGGACGTTCACAGCGACCGC
GTCGCAATACCAGTGGGGCCCGCTGGTGTCCGGATTACTGCCCGGATTCAACTGGATGCA
GCACTGAGGATTGACGAAAAGCCTGCGGTCAGCCCGCAGGAAGTCTAGAACTACCCCCTC
GAAATGATCCACGTTGCCCTACCTCTGATGCTTACTGCCACTTGGACCTAGCCACCCTAC
AAGAATTCGTTTACGTCGAGCCCGTCGTCGAGACTATCAGCCCATTGGTTGAACCGCCCG
TCCTCCGAACGAGGCAGCGGGTCCGCAGCCGGAGCCCGGATCAGGGTAGCCATCTGTAGG
CTGCCACCAAAGGCCAAGGCGTTCTGACGAGCTAGACCAGCAATGCGCCGGACCTCCCGT
TTGTCCGCCCACTCACTAGCAGACTGAATGGCCGAAAGGTCCTTCTCCGACGACAGCCGG
AAGGACACCCAGGTGTTGCACTGCGAAAGCACGGTTGGAGAGATCTCCGATGGGCGCTGG
GTGCTCAACCAGAGCGCCAGTCCGAACTTGCGCCCCTCTTTGGCTAGGCGCTCATATGCC
AAGGCGTTGTTCACGGCCTCGTCGCCGGTTCCCATCTGGCGCAGGTAGTGGTGCGCCTCC
TCCAGCACCAACAGGGTCTCCCGCTTGTTCTCTTGGCCACGGCTAAACAGCTCGAAAGCA
TAGAGCTCCAAAACAGCACCCAGGACAAAGGGGGTCAGGTCATGAGATACACGTCGGAGG
TCAACGATGTGCACCCGCCAGTCGACCTCATCACCGCCAAATAGTCGTTCCACGACCGCC
TTTGACTCGTTGCGCCAGCTGAGTGGGCCGCCGCAGCCCGCGCCTCCCGCGACGTCAACG
ACATCTTTGAACATGTCATCGTCAGTGAAGCGGGCAATGCGTGTGATGAGGGGAGAGATG
TTGCCGTAGTTCCAGGCATTGCGCTCCAATCCTTTGTTGCTTGGCGAAATGGCGTGGCTA
TCTGCTATTAGCGGCCCCATCGCCTGCATGGGCGGCCATGCTGAGGCGACGGGAGCCGTT
CCTGCTCTTAGGCCTTGAATAATGGCTTGAGCATCCAACACCCTGTCGCCTCTACAGTCA
TCAAAGAGCGAAGCCTGTGTGTCGCTCTCGAGGCCTGCACCCTTAGAAGACGCAAACCAC
TTAATCTTGTTCAAATGGTCCAAGGCAAAGGTCAGGGCGGGCCGTTGAGTCTTGTCACTT
GGCAACAAAAGACGTTGCAGGCCAAGGCGACCCAATGCGTAGTAGGGGATGCGGTAGCTG
TCCGAATCCGACCCACCGATCCGAGTGACCTTGATGACATTCGCAGGGTAGTTGCTGGCG
GGGAAGGCGTCTTCGTATTCACCGTTGATATCGAAGATGACGACGCGCGCCTTAGGCATC
TTCGCGATCTGCTGGAGCACCGCAGCCGTAAAGCAGCTCTTGCCTTGCCCTGAGCTGCCG
AGCACCGCCACATGCCTGGACACTAAACTCTGTAGATCAATGGTCAGACGGCCGCCGCCT
CGGAGGTCATCCCCCAAGTGGATGTCCGCCGGCGTGGCTGCGTCACCACCCAGGATCGAT
GAGAGCTCGTCGTCTGTTAGCGGGAAGGCCTCCGCACCCAGCGCCGGCGAGGAAAGCGAA
TCCGATACGAACGTTAGTCGTCCAGAATCGCGGCGCAGTCGACCAACCACCAAGCCCGTA
AGGTGACGCAAGGGTTCGGAGGAAGCCGAAGTCCCCGAAAGTCCGACCCGATGAACCTCT
TTGGGCTCAGCGAACGACAGGGATTGAACCTTCATCACCAGCAGCCGCCCACCGGATTCA
ATCCCTAGAAGGCTGCCAACTTCAGTGACGACCGAGACGCCATGGACGTGAGCAGCCAAC
TGGCCCCGATGGACATCCATCAGGTTCAGAGTGATATCCACGCCATCGATTTGGACAACA
TAGCCTATGGCTTGGCGGCTCCTCATGGCTCGTCGTCCTCGGTCCCATCTGGCTTCTCAG
GCATCAGTCGCCTGCGCAGATCTGCCAGCTCCTGATCGTAGACCGTTGGGTCTGGAAGAT
CATTTGCTAAGGCGCTGGTGAAGGCCCTACTTCCCCCACCAACGATGGTCAGGCGTGGCG
TCTGAAGAGCAAGGAGTCTTCGCACGGTTTGCGGAAGGTCCGTCGCTGAGGGGTCTCCCT
TGAACTCAGGCAAATACACGACTACCTGGAGAGTGGGATTGAGCAGGGCAGAGCGGATGA
GACGGTTGATGTGCTCGTCGCCGAAGCCATAGCCATTTATCAGCAGAGCCGTCTGCGGGC
GGGCCATGAACTCCGCGAATCGTCGCAGCAGTTCGCCCATTACATAGCCGACGGTCTGAA
GATACTTGGCAGCGCGGGGGAGGACCAAGTAGCTCAGCTTGTCCGCGAACCCTGTCAAGA
ACTCATCGATATCGCGCCAAGCTTCAGACGCCGGCACCTCATACAAGCTGTGGTCAACCT
CTTTCCAGGTCAGCGAGCCGTGGAGCTTGGCCAAGTAGACGTTGTAGACGCCGAAACGGG
CTTCGCCCTTGGCTTGGGCATTGCGGAACCCGAGGTCGAAGCTCTGGGGTGAGAAGCGGC
GGCTGTGCACGCCCAGGAACCCATTAATGACCTGAAGGTCGACCGATTCGGCTGCCCATT
CAATGGCTAAGTCGTAGTTGGTTGTGAAGATCCAAGGAGCCGGTTGACCAGGCTGACGAG
CAGCAGTGAGCTTCTGAAGTATGGAGCGATGTGCTCCCAGCTCTTCGGCTAGATCAGCAC
CTAACGGAGACGTCCACCAATCTTCCTTCAGCTTCGCGGCACCAACTACAGATCTGAAAA
GCGCTGCCCTAGCGGCTTGGGCTCGGGTGATTTCCGAGCTCTCTTGGCGCTCCCACTCAA
GGATGGCTATCTCCAGCCTGTCCAGCAGCACTTCAAAGTTGGGCAAGCTGGCAGTGAGCC
CTGTGATAAACGGATTTGTCGATGCCGTGGTAGCTCCCGCAGACAGAGCCGGAAGTGGCG
GAAGCGGCAATCTCCGCTCATCCTCGGTGATGAACTTTTGGGACAGAAGCCATTCCGCAT
CGGCAGGACTGTCCCTCAGGAAGGATGTCCACAGCGTCCTCATCGTCTGCCCGCCCGCGG
AGCACGATGCCCCTGCCCCCAACAGCAGGCCTACGTTCTCCAATCGCAAAAGAGATGCGA
GGTAAGCCTGCAGCTCAAGCTCGTCCGTGATCGGCTTTCCGCCGCGATACGCAGTAATAC
CCATAAAGCCCCCTGTTTCCGTGTCGCTGCCCTCCCCTGCGCACAGGCCGGACCGCAGCG
TTCAAGCGCAGCTGTAGGAAGCACCCTAGGCCCCTGCTGCCGAAACTACTTTGAAGTCTG
TGACCAGCCACCCGTAGGCGTCTGATAGAGCGCCCGGCAGGGAAGCCCTATCAACACAGG
CGATCTCGACTTCGGACGGAAGCATCACCGACGCGCCATCCACGTCCCAAATGATGTCGT
ATACCCGAAAGATGGTCATCTGCTCCCCCAGCCACGGTCTCCCCTGAACTCAAAAAGCCA
CTCCCCTCCTTGGAGGCGCGCCCTCGCTTTCCTAACCACACAAGAAGGAGGGAGGGCGTA
AGCCCTCCCCCCATCCGTCACTTCTCTTCGAAGTGATGGTTGTTCTGACTGGGCGGGAAA
CGTTCGCCCTTTTCGACGCGGCGATCGCTCGAGCTGCCCGCATACGTTCCCGTTGCATCG
TTGTACTGCCCATAGGTCGCAGTCTTCGGGCACTCCTGCCCGGACCAATACTTACCACCA
GCCATCGCAAACTCCTTCTGTCGAATGTGGGAAAACTCGTCAGGTCCCTCCTGACGCATC
GATTCTGAGATCGCCATCACAGAATGTAAAGCGTCCGATACCTAGGCACGGCGACGAACC
ACTGCCAGTCCTCGATAGGTGTCACCAACTGATTAACTGCACTTAACAAACTAACAAAAT
CTAAAGTCATTTATCTTGCGTTCATGTTGAATCGCACCCTTTGTTAGCTTATGCCGGTTA
AACAGTACGGTAATGACTCCGTAAGAGGCAACAACTCATAATCTTAAGTCATTGAATTAA
TGGGCGTTGAAGCCAAAAGGTGGTCAGCACAAAGCGCCGCTTGAAGCGTCAAAAAAGGAC
ATGCATCTCCGTGCCTACAGGCGTTGTGAAAAGGCTCCAAAAATCATTGACGATTTTCGT
CCCTGTCGTATCCCTACTTCCATCCTTCAGATGGAAGCAACGCAGTGAACTCCCCCGCTC
AGCATTACCTCAAATCGTATTTGTCGGACTCCACCGGCACGCTCACGCTCACCAATGTTC
GTATCGGCCGAGTCCGCATCGGCGAGATGATTGTCAGCGGCCGTGAGGCCGCCATCCACG
CACAGGAAATCATCAACGATGCGTGCGAACGCGCCAGGCGAGCACGCCTGGGCAAGAACG
CAACGCGCTACCCAGAGCCGCTCCCCGTGGCCGCCCCTGCCCGTCTACTGTCGATCGAGA
TCCGCGACTACTTGGCTGACCGGGAGCGCATGGGCCTGACCCGCAACACCATCGAGGCCA
CAGCACGGTCACTGAACCTGCTCCAGATGGCCTGCGGGGATATTCCCGTGTCGCGGGTCG
ACCATGTGCATATCTACCGACTCTGGGAGCTGATGCGTTGGGCTCCACCGCTTCTACAGT
CGGACCCGCAGTATCGGAACTACACGTATGAGCAAGCGCTGGCTCAAGGAAAGGCGCTCT
GCGTGCAACCACCCGCACCGGCCACCGTAGAGAAGCACCGAAGGTTCCTGGTCACGTTCT
TTGGCCGACTGGAAAAAGCAAAAGCCATTGCGGGCTCTCCCATGCACTTTTTTCCAGAGG
CGAAGAAGGACCTGGTCATTGACCCCGACAAGGCAGAGCGCTTGTTTGACGAAGAAGATT
TGCGTCGCATTTTCGCCCCCAACACATTCATCCCCTGGGCCATGAAAGCACCCCACCGGT
GGTGGGTGCCGATGATTGGACTCTATACGGGCGCACGCATAAACGAGGTTGCTCAGCTGA
AGCTCGCAGATGTCGCACAGGAGAGCGGCGTGTGGTGCATCAAGATTCAAAAGACGGTAG
ACGCGGACCTTAGCCACAGAGACAGGAACCGGAGCCGCCAAAGCCTAAAAGGCAAAGCAG
CCGTCCGGACGATCCCCATTCCCCAACCGCTGCTCGACGCTGGGTTCCTGGCATTCGTGG
AGGACATCCGAGCTTGCGGCCATCCTCGCCTCTTCCCACATTTGTCTGCCGGCGTGCGAC
GGGACAATGGCGACACCAACGCCCGTTACAGCCAAGGTATCCTCAATCAGTTCAGTCGAT
ACATGAAAGACTTGGGCTTTCCTAAAGGCATCGGATTCCATGCATTCCGGCACACGATTG
CCACAGAGCTGCACCATATGGGGGTGGCCGATGAGGACATTGCCCTGGTCACCGGCCACT
CCATCAGCAAGCGGGTCCCAGTGCTGCACGAGGCCTACTTCCACAAGAAGCCAGCATTGG
CACGAATGAAGCAGATCGCAGTCTTGGAGAAGTATCGCCCTGACGTGGTGCTTCCGGTCT
ACCAAGCGGGGCAGTTCAAGACGGCGCTGTCGGACCCTCGCAAGTTCTACCCCTAAGTCA
TCCGTAGAAGATGTGAAGTCCTTCGCGAGCCGGGGACTTCTCGCAGCTTCAACTATTGTG
GTCGAACAGTCAGCACCAGTGCGGGAGGACATCCAAACCTTGCACCCCGGCACCTATTCG
TCGCGCAGCCATGTCCGCTCGAACACACAAAGTCCTTTGCGAAAACTCAACCTTAAGGCA
ATTCTAAATGGGGACTCGTTTCGCGTCCTAGACCGTGGCTGCTTTGAGCCATGAGCTGCT
GGCATTGAGCCGGGGCCGATTGACTGCGATCATCCATGCGACCGCTATAGGCTGAAGCCA
TGCATCCTTTCTTCAGAATCCAACCAGAAATGATCCAGCGCTTGGATGACACGACTGCCA
GGCAACTGATCGGCAGGCTTTGCGAGAGAGACATAGCTCGCTCAGGGTTGCCTCCCTGTG
TCTTCTACGGCGGCGACCAGAGGGCGACTGACGATGGAGTGGATGTCGAGATTACCTGCA
AGCCCACGAAGCGATTGAACGAGAAGCTCACCCGCAGCGTAGCGATCGTCCAAGTTAAAG
CGGAGAAGAAGCCTTTCGGGCCACAGAGAATCAAGGGCGAGATGCAGCCGAAAGGTCGCC
TGCGACCGTGCATTTCTGGCCTTGCCAAGGAGCATGGCCTCTATCTTATCGTCTCAACGA
AAGAGAATCCTTCATTCAAGGTCAGGACGGCTCGAGTTGAGGCCATGCGAGGTGTCCTAG
CTAGCAACGGCCTATCCAAGAAGGTAGAAGTGGACTTCTACGGGGCGCAGGAGGTTGCGA
GCTGGGTCGAATCGCATCCAGCTATAGCGATTTGGCTAAGAGAGGTGCTCGGTCAGCCAC
TGTCAGGCTGGAAGGGATATGGGCCCTGGGCATACAGGGAAACAACTCTCGACCGAGAGT
TCATCTTGGACGAGGAAGGCCGAGTTTCACTTCCTGGGAGAACGGAGCTGGGGACGGTTG
CGGAAGCGGTTGTAGCTATACGACGCGACCTTAGGGCTGGGAGCGCAGTCCGGCTCTTGG
GCCTTTCAGGCTTGGGAAAAACGAGGCTCGCCCAAGCTCTGTTTGACCCTCGGATTGAGC
CGCATGAGCCAGCCCTGTCGCCCAACAGTGCGATCTATACCGATATCGGTGACCGACCCT
CACCCTCGCCTGAAGAGATGCTGGGAGCGATTTCCCTGTCAGCAGGCCCAACAGTCCTGG
TCGTCGATAACTGCGGACAGGACACCCACAACGCTCTAGTGGAGGCTTGCATCAAGGCAT
CCATCAGCCTGGGCCTCCTTACCATTGAATATGACGTCAGAGACAAGCTAGCCCCATCGA
CTCGGGCCTACGAGCTGGAAGGTGCATCTGACGCGACCATAGATGAGATCCTTCGGGAAC
GTTATAAGCATCTGAGCTACCCCGACCGCGACGTGATTGTTCGAGCAAGTGATGGTAACG
CCCGCCTTGCCATGGCTATTGCCGAGACGGCTCCTCAATCTGGCCAGCTCTCATCTCTTG
AAGATGGCGAACTATTCCGCCGTTTGTTTCATCAACGGGCTGACACAGGCGACGAGTTGC
TGCGCTGCGCGCGTGCTGCCAGCTTGCTCTACTCCTTCAACGGAGAGGACATGGAGGAAG
GCTCAGAACTCAGGGTGCTCTCCGAACTCGCAGAAGTCTCGCCCAGCACCTTCTATCGCC
AAATGGCTGACCTCAAACGAAGAGGGCTCTTACAGTCGCGAGGAAAGATGCGCGCGATTC
TGCCCCAAGCGATCGCAAACTATCTGGCCAATGAGTGTCTTCAAGAAATCAGTCCATCAA
AGGTGACATACAGCCTTTTTGACAACGCCACATCGCGCGTCAAGGCTTCTTTTGGCAATC
GCCTAAGCAACCTAGGTAACTCTAGCGTTGGCAGTCAGGTAGTCACGTCTTGGCTATCGA
AAGGCGGTGCTCTTTCAAAGATAGCGTCTCTTAACAACGAGGAGATGCTCACGTTCAAAA
GGGTTGCGCCAATAAACCCCTCCATGGCACTCGCTGCAGTCGAAGACTTCTTGCACGATG
GCGAGCTAGGAATTCGCCTGGCACATGAGATTCCGGATCTCTCTAGCTTGGTGAACGCCA
TCGCATACGATCCAAATCTTTTCAGCCGGTCCGTATCCGCATTGCAAGCGCTGGTGGGGC
TGGATCAGTCCACAAAGGGCGACAACAATGGCACCAGAAAGAACCTAACCACCCTGTTCC
AAGTTGTGCACTCGGGGACACACGCCCCCATTGGGATGCGCACTAGCGCGATCCGGGAGA
TGCTTAGTTCACATGATGAACATGTATTTGATATAGGACTGCATTGCCTTGATGCTTCGC
TCCAGACACTTGGGCTGTCTAGTTCGGGTAACCATCGATTCGGAGCTCGCAGTCGAGACT
ACGGCTGGAGGCCACAATCGTTGGACGATCAGCAGCTCTGGTTCGCCGAGTTCTTGGCGG
TTGCGGGCGATTTCGCCTCCTCCGCAAACGAGCGCGGGGCGCTTGTCCGCTCTACGATTG
GAAAGCGCGCCAAGGACCTTCTGCACTTGGACGACAAGACTATCGATTCGCTCGTTCAGC
TCACGCCTGTCTTCCAGACGGAGGATGGCTGGCCGGAGGCTTGGACTGCGGCAAAGCTGT
TGCTACGCCGAACAAATATTAGTGAAGACCTGCGCCGACGGGTCGCCACGTTTGCCCAGA
CGGTTGCCCCTCGCGGGCTGCGCCAACGTGTGGTGGCAAAACTTCACTCCCGAGAGCTCT
TTGACGATGAAGATTTTGAGGTAGATCAATACGTCGAGCGGGAGCAGGAATCCCAGTTGG
AAGCAGTATCTGTTGGCAGAGAACTCGGGAAGGATAAAGCGCTACTTATGGAGATGCTTC
CTCGGCTTATGGACCGAGGCTCCCGCGGAATGCCTTTCTCCCTCGGCCAAGGTGTCGCGG
CCGCAACTGAGGATTTCCCTTCCCTTCTTAGCGCCATCGGCAGGATTTTAGGCGACACCG
ATGAGTCGCTCTTGAGCACGCTTTTTCTGCGGGGCGTAATGTCTGGCTGGTCGGAGCGCG
ACCTGAACCAGACAAACGCGTTCTTAGACAACTCTATACACAGCAATATCTGGGCTCGCT
GGTATTCGGAACTCCAGTTGGCAGTCGTCTTTGATGACCGCGCCTTAGTGCGCACTATAG
CGGCGATTGAACACGGGGCGGCTCCTGTTGAAGATTTCACTTGGCTTAGCATGGGACGCA
CGCTGGCACCGCACCGGGTCGTTGAGTTTGGAAGGCTTATTGACGCCCTTGCGACAAGAG
GGATAAGTGGCATTCACACTGCACTCGACACCCTGCATATGCAAGTCTACAGCTCTAAGG
AGTTGGCGAACTCTGAGCAGACCGAACTTGGGGCTTATTGCCTAAGCTTCTTGTTGCGCT
ACGACTGGACTGAGTTGAAGGTCGACCAAACCATGGTCGAACATGATTTGGAAGAGGTCT
TCGCTTACACCGCAAGGCATGCAAGTGGATTCGATTCGCTCAAAGCGCTGATAGATAAGG
TCATCAAGCACCGCAGTGGAGGCAGTCGCTTCGCCCGGACCTCCAAGGGACGCTTGATCG
GTCCCGCCCTGACCAGGTATCCAAGTGAGTGCCTGACTTATTTAATCAGCCACCCACTGT
TGAGCCAACCTGAGGATGCTGCCGAACTACTCTTGCTCGAGAGTCCTAACGTAGATCGGG
GATTGAGCGGCAACGTTTCCGACGAAGCTCTTCTGAGCTGGGTCATGGAGGATCCAGAGC
TGAGGGCTAGTTTTGCGGTGAGAATCTGCCGACTGGAGGCTTCCTCGCCCCAAGAGGTAG
AAGGCGAAGCTACCTTCGCATTGGCACGCAGGCTCTATGAACTAGCCACAGACAAAGCCG
AAGTGATCGCCATCCTTGGCAGCCGCTTGGTCAGCAGCTCGTTTTCCAGCCGGGAGATTC
CATACATGAATTCCGGCATCAACGTTATAGATGCATTGCCCGCTCCCTCCACGCACAAGG
AAGCTGAGGAGAGGAGGCGGATTCGAGAAGAACTCTCCAGCCGCATCGAGTGGATGATCG
AACTGGGTAGACCCAGCAGGAGGGAGCCTGAAGGGTTCGAGTAGAACCTCCGTTGAGCGG
CTGTAGATCGCGGCCGTCCTTAACTAGGTGGATTGACCAGAAAGAGGCAAGCAGCGTCTA
TGCCGACTGACGTAAATAGCTCTGGGGTCCGCTCCTCAGGGATACCTTCAAGCATCAGGG
CCGCTTTGGCTTGGTCGAATGCCTTTGCCACCGAATGCCCGAACCCTATCGCTGAGTAGA
ACTGAGCAGCAAAGACTCTTGCGGCTTGGTCTCCAATAGACGTGTTCATCCCGATAGCGC
AAGGCACATGGGAAACAATGGCCTCGGCTTGGCCATTCGAGAAACATGTGTTGAAGAAGA
CCAGCTGGATGTCTCCGGAAGCGGCCATCATTGTCTGGACCAAGGCCTCCTTGCTCACCA
GCTTGGCTCGACCTTCGCTGTCCTGAAATACAATCTCGTCCTCTTCCGAGCCGTGCCCGC
TGAAGTGCACGACCCCCGGTCTGCATTCGTTGATGGCCTGAAGCACATCTAGAGGCTGAA
CCGCCCACCTAGACTCAAGCCGCACTGCGTCACGATGCTCCGATCTTCGCACCATTTCCA
AGATGGAGCGGGCCTCCTCGTCCAGCCGGAGTGATTTCTGATCGATTGGATTAGACGCGA
GGAAGAGCACCGTCAGATATTCGGGAAGTTCCTGCAAGCGCTGCAAGGTGGCGGCCGTAC
TTCGATGAAGTTGGTCGTGACGGCTGAGGCGGCCCTGGAGGCGTGAAAGCTCTGCTACTT
GGGACGCGTGCTCGCGCTTCTGAATGGAGGACCGCTTCTGCTCTTCTTGCCGCTGCGCAG
CACCAAGCTGTCGGTTCGCCTCACCCAATCTTACCTGCTCACGCGCAATCTTGGCCTCCA
AGTCCGCGACCTTCCTGTCAAAAGCAACGGCGCTCACTTCAGACCGCTGCGCGTCTTTCA
GCTTCGTCATCCTAGTCGACAAAGAGGTCGCTCGACTCGCCGCCGCTGAGGCCTCCAGCG
CCTTCTTCCGCTCGGCAGCCGCTTTGGCTCCCTCCCGTGACTTTTCCGTTTGGAGCCTTG
CTATCACTTTGTGATGCGCTTCCACTGCACGCCGCCGCTGTTCAACAGACATTACCCGGT
CCTCGGTAGAGTCATTGCCGTGGTGCGACTACCAATACGCCCCTGCAAGGCTGATTCTCC
CAGCTCCCAGTATCAGGGCATGAGATTGGCGTTGTAGGACTTAGCGGTCGGTAGCCTCGA
CCATGTCTCGCAGTCGTTTCAGCGCTTCCTTCTGCTTAGCAACCGGCAGTTTTGACACCA
GCAAAATCACTTCAGCCAATGTGTCCGAAGTTGCATGAAAGTAGGCCACGGGCAGTCCAA
GCGCCTTCGCTAGCGCCTGAGAGGTTGCCGGGTCGGGGTCGTGTTGGCCCGTCTCGTATC
GGCTCACCCGGGTCGCCCCCGAGACTGAGTCCACCATCCCGATACGCTCAGCCAGCTGTG
CCTGTGTCCAGCGCTTGGCCAGCCGCGCACTTCGCAGGCGCTTGCCATAGACCGTCGTGG
GCGTTTTGGGCTGCATCCGGATTCTTGCACCAAAGCTGAACTCCTCCCAAGTCTGACTGT
TGGAACCGGTTTGCACATCTGCGATTATCGTAAATGCCGCCGGCTTGGCGGTCTACAGGG
GCAGCAAATGAAGAACACCACAAGGATGGCCGCCGCCTTGGCGGCAGCGCTGTTGCTGAG
TGTCCAAGGGACTTACGCCCAGGAGGCCGCCCAGCCCGGCCCGGAGTCAGGGAAGCCCGG
CTTCTTCCGGCAGCTGGGGAAGAGCCTGAAGGATGCCGGCGGCCAGATGATTGGGATGAA
GCCCACAGGGGCCAGCGGAACTCAGTCTGCCGGCAATGCAGCGATCTACACCCCGGTCAG
CGGGGCCGGAAAGATCCAGGGGCTGTTCAAATCCGATAACCACCAGCTCGCACAACAAGG
CCGGCTGGACTGGCCCCGCGTGGCGTTGACGTTCCAGGAATGGGGGGCGTCCCTGCCTTG
CTGGACCGTCGAGGCAAAAATCTGGACCAGCGCCACCTCGTCTACGACGGAGGTCTTCCA
GACGTGCGCCAATGCAGCCCTGACGGAGACCGACGACTTGGGCGACACCGCCGAGCTCAA
CAGCGCCGCGCTGTGGAAAGGCAGGGATACCTTGATGGGCGTTCGGGTGCCTGCCGCCAA
GCCCAACACCGGGGCCAGCCGGTCCACAGGCCCCAACCCGGCTAGCCAGCCGTTCGTGGT
CAACGTGTCTCGCCCCGGCGTGTCCGACAAGGCCGTCGACGTGGCCCTGAGGGTGGCGTG
GGTCTCTGCCTTCATCCAAACCGCCGACCTGCACCCGGGCGCGTCGGGGATGCTGACTCC
GTTCAAGGACAGCCGGATGTGGATCGCGGGGTTCAAGCCGGAAGGCAATCGAGACCGGTA
AGCCCCCTCTTTCTCTACCCGTCCGGGGCGGCCTACCGCCGCCCCATCATCACCCTCAAG
GATTGACCCATGAACGCAAGGTTTCCCCTGGCCGGCTTGGCCATTGCACTTACCCTCACT
GCTTGCGGTGGCCCGCCGTCTACTAACGATGCCGAAAGGGCACTCGCCACCCTTCTGGAG
GAAAGCGGGGCTGGACGGGTTGGCGACATCCGCGACTTCGAACTGACCGGATGCGTCGAG
GCCCAAGACGTGGAGGGCTACCGCTGCGACACCAAGGGCAAAGTCTCCATCGATATCGGC
GGCCGCCAGGTGCCCATTCCGGTCAGCAAGAACCTTAGGTATGCGAAGGAGTCAGGGAGC
TGGAGGGCCTACGCCAAATGAGCGTGCCCCCTCCCCTGCTTGACCAGCCGGTGCCCGCCC
GCCGCAATCTCATGACGCCACGGGACCGATTTTTCTGGTGGTATTCGGGTGCCCTGCTCC
TCACTGGACCTTTCGGGTTCGTCGTTGGGCCGCTCATGGCCCGACGCGCAAGCCGGAAGG
CGGCTCGGCTCTATCCCGCAGAAGCCCGCGTGGCCCAGGCGAGGGATTCGGGTTTCTCAT
GGTGGCAGTGGTGGGTCATGACCGTCCTGACCCTGATGGGCGCATTGGGGGCCTTTGCTG
TCCTGAGCGGGCTGCCGATGTTTCTCTTCGTCATGTATGCCCAACTGATCCAATAGACCG
CGCTACTGCTTGACCAGCCAAAGCCTCCGTCAGGCAGGACGATCTGCATTTCCTGACTCA
GCTTGCTCTGCCTGAAATCGCCCGGCTTCATCAAGGGGCCGTTGGCGGCCCGGTGCGCCC
GCCTAAAGCAGCGCGCCGTCACTCGCAGGCCCCTTCCCTTGCTCAGCAAATCAATCAACG
ATTTGCCGCTGCGCAATGGTGGGCAATGACTCAGCAGGCCCTAACCATGGACTTGGCCTC
TATCACCTACTGAAGTGCCTCCCAACGGCCTTACTCCTGATGTGGGACCAGTTGTCCAGC
TAAGCAGCCCCGAGTTAGCTGGTATCCCCCTTTGCTTCCGGGAACCAGCGGGCAATCCGG
AAGTCGCTCTTCAAAGGGTTCAAGCCCCCCTCCGAAGAAGGCCTCCAATAAACGAAAGGA
TTCCGGGCTTGACCGATGCGTCAGGATGCGTCAGGATGCACCAAGTTGCCGCGCCGGACC
ACATATGACTTTCGATTTCAGTTCTGACGATGTGCTACTCGACATTGATGCAGTGTGCAG
AAAATTGTCGATTTCTCGCTCATCTTTTGAACGATTACGAAAATCCAATCCGTTGCTACA
ACTTCGATCATCACCGCTAGGTTTAGGTGGTTCAGGTGATGATTTCGCAGGCATGCCGCC
ATTTCCTGAGCCGACAATCATGCTGGGTCGCAGCCCTCGCTGGTCGGCGAAAGTTCTAAA
CTCATGGATCAACGGCGAGCGTCTTGGGCGATAAGTTAGGTTAAGTGTGAAGCTACCAAC
TTACTGAGAAGAATATGAGCAGAAATCCTGAAATCCACGTATTCACCACTGAATCTCTCC
ATAAACGTGACATGGAGATTGCTTCGAAGATTCATCAGATGAGCGTTCTTAGCACTACGC
GCAAGTTAAATCGAATGACACCCGGACAGGTGCTGCGCGCGTCCCGCGATGGGGCAAAGG
ACCTCTATTGGCCGACGGAGAAGCTGAAACGAGCTCTCGACAGCATCTAGCACCACAAGA
AGAATCCCCGGCATTCGCTGGGGATTCTTCTTTGCGCGGACGGAGTCTGGCCTCTAGCCG
AGCTGATTGGGCGTTGCTTACCTTTACTTCATCCGCTTCAGCTTGTTTTCAAACTGCCCG
GGCTGATAGCAGGGCAGATCAGCGAGCACACTCAGTTTCGCCAACGTTGCAACTCGGTCC
GGCAGACTCCTTCGGTCGATGTAGAACTTCTCCAGGACGGTCTGGCCAGTGCCATGGCCC
GTAAGCGCTCCAATGGCTGACGCCGACACCCCTGCCTCGTCGAGCTTTGAAGCGATGGTG
TGGCGGAACCCGTGGAAGCCCTGTCCCTTCTCAGACACACCTTGCCGCTTGATGTAGACG
GAGAACTGACGGCTCAGCTGACGCCCGTAGCCCAGCCCTGTCGAGTTGGGAAGGTCTGGG
AACAAACGTTCGACCCCGGCTTGCCGGGCCTCTTCCACGTAGTCCAAGAACCCGCAGTCA
ATCACCGGCTGGGCCAGCGGGATGAACCGTCGGCTGTGCTTGTTTTTGATGCTCTGCTTC
TTCCCAACTTTGCGAACGAAGAAGCCGGGCACGCCATCGATGGTGTCGATGTCCTCCAAC
CGAAGCTGCGCGATCTCGTTGACGCGCGCCCCTGAATAAAGTCCGAGGATGGGCCCGAAC
CAGCGATGCGGATATTTCGAAGCCCACTTCGGGAACTCAACCGGGTCAAAGATCGCCTTC
AGCTCGGTATCGGTGAAAGGTGAGCCAGTGTCTTCCGAGTCCGGCGTGGAAATCGCACGG
ATGCCTGCGAGCGGATTCACTGCCAGATGTTTGCCGTCGACCAAGGACACCAGAAAGACG
CTCAAGCGCTGACGGTGCTTGGCCATCGTCCAAGCGGCCGGCTCCGGCTCTTGGTTCCTT
TTCGCCAGCTTGATGACCTCAGGCACCGACAGGTCGCGGTAGGTCGGCCGCTTGGTCGCA
TTGGACGGCCAATAACGCACGCCATCGAAGAAGGCCCGGACGTGGTCTTGGGTCAGCGAG
GCCACCGGCACGTCTTCGCCGATGATCCCAGCGAACAGACGCAGGGTATGACGGCTTTCC
AGCACGGTCTTCTGATGCAGGCGGGCCCCAGCCAGGTCGCTCAAGTGATCAACCATCGCC
TTCGACAGCATCAAAGCGTTGGGAGCGTGACTGGTGATGCTTTGGCTGGCGCTACGGATC
TGGTCGCGCCGCTTGGCCACCCGCGCAGACGTAACTTCACTCGGCTCCCCTTGCCGGGAA
CGGTCCATCAGGTCGGCGAACATTGCCGCATCCGCTGGCGTGTCCAACTGAGCCCGGGCG
ATACGCGTGCCATCTGGCAGCGTCACGTCACTGAGAATCAGCTCTTTGATCGCTCCGCTG
CGAACCTTCTTCAGCAGTTCTTCCAGATCCACGGTCATCCCTTTCCGCATGGCATCGAAT
GCAATCGATAGTGCCATCCCCATCGTGGCTGCCGCCAGCCTGGCGTGGTCCCCACGACAG
CTTCCCAACGAGCGGACAATGTAACGCGAGCCAATCAGGGCTCGCAGATCTGTAGGGACA
AAGAAGCGCGCATACAGACCCGCTGAGCGCGAAATCATCAAGGGCTTTGGCAAGATTGAT
ACCTCGATTGATACCTCAAGGGGCATCGCTCGGAATCATCAATCGGCCTAAAATTTCAAC
CCATTCAATCAGTTGTGAACTGAGAGGTTGAACTGGAGCGGGCGATGGGAATCGAACCCA
CGTCAGTAGCTTGGGAAGCTACAGCTCTACCATTGAGCTACGCCCGCAGTGCGCGGTGAA
AGTCTATGCGGTTGGGCCAGTGTTGCGCAATGGCAGCATGCCGCAATGGGGTCAGAGCCG
TTTCCTGGCGGAAACGGATCCGACCCCCGGCGCAACAGGTCGGGGCCCTTTCCTTGCGGA
AAGGGATCCGACCCCAGCGGGTGCTGCTTAGAACGTGCCGCTGAAGTTGGCGAACAGGGT
AGCGTCCTGCGCGCGCTTCTGGCCGGTCGAAGCGCTCAGGCCGAAGTTGCTCTGCAGGCC
AAACAGCTCGGTGCGGGCGCCCAGCACGACGGTGGCGTAGTTCTTGTCGAACTTCAGGCC
GGGCACGCGGTAGTTGCCCAGTTCCGGCAGGGTCTGCAGCCAGGCGCTGGCCTGCTTGGT
GTCCTCGAACTCGTGATCGTAGGTCACCTGCGCGTACGGCTTGACGGCGCCGCCATCGAA
GCGGGCCTGCCAGCCGAGGCGGCCGACGGTCGAATCGACGTTCTGGCGGTCATAGCCCAG
TGCGGTGGCCAGGGTGCCGGCCGCGGCGCTTTCGGTGTAGCCGTCGATCTTCACCTTCTG
CCAGATCACCGAGGCGATCGGGCCGTGGCGGAAGCCGCCTTCGGTGCCGAACTCGTAACC
GGCGTTCAGGGCCGCGGTCAGGTTGCTGCCGTCCGGCGAACCACCATGCTCACGGGTGGC
CGGGCCCAGCTGGACCTTGCGGTTCACGTCATAGGACAGCCAGGTGTAGCTGACCTGGCC
GTTCACCCAGATGCGGTCGCCATACCAGCCGGCGAACAGACCGGCGGTGGTGTCCTTCTG
GGTGAAGTCGCCACGGCTGTTGCCGAAGTCGGCGCTGAGGCGGCCGAAGCCGGCGAAACC
GCCGAACACCATGCCGTCGCGGGCCCAGTCGATACCGAACAGGCCGGCCGGGGCCAGGCC
GTCGTACAGGTCGGCGTGGTCGTAGCGCTGCAGGTCGCCACGCACGCCCCCCCACCAGGA
CAGGCCGTCAGCCGGCCGACCACCCAGGTGCATGCTGACCTGGTCGGCACGCGAGCGGCC
GATGGTCTGTGCCGAGTGGCTCAGCACCTGCTGCAGGCGCGGGCCTTCCAGCACCGAGAC
CGCGTACTGGCCCAGCAGCTGATGACCGGCAGTGGTCGGGTGCACGCCATCGGCAAACAG
GTAGGTGTTGGCCGCATCCGGGCTGACGTAGCTAGTCGGGTTGCAGGTCAGGATGCTCTG
CGTCGAGTTGGCCGGATCGATCTTGCAGGCGGTGCTGGTGACGTTGGTGAAGCCGTACAT
GCCCGGGTTGGCGGTCACTTCACGCAGGATGCTGAAGGTGTCGAGCGGAATGAACTCGAT
GCCCGCCTGCTTCAGACCACCGTACAGGGCCTTGTTGTAACCGGCCGACAGTGCAGTGGC
GGCGGCGGCGTTGGGGCCACGGAACTGCGGAGTGATGCCCACGTCCGGCAGATTCGGCAC
GAGCACGTACTGGGCACCGGCCTGCTTCAGGGCGCCCACCAGCGCGATCTGGTCGGTGAC
CGCGGCGCCGATGATGCCCTGCACCTGGGCCTGCGAGGCACCACCGGCCGCTGCGCGCGT
GGCCGCGAACAGATCATTGGCACCGCCCCATACGGTGTACAGGGCATTGGCGTCAGCCTT
GCCACCATTCGCAGCAAGGTAACGGGTCGCCTGCGACTTCAGCGACGGAATGGCTCCGAG
GCCACCCGCTTCGTCGGCCGATACACGGGCGCCGCCGACGGCGTAGTTGTCACCGTTCTG
GCCATTGCCGTTGGGCGTGCCGTTGAGGCCGTAGTAGTTGGCGACCTGCTGCGCCCACAC
CCAACCCGGGTTGGTGGTGAACTGGCCGGTCACCGGACGCACATCGGCCGGCAGCAGCGG
GCGGAAATAGCCAGCGTCGGTCAGGCTGTCACCGAAGAACACGGCCTTGGAATAGGGGGA
TTCGCCTGCCATGGCCGGAAGCGCGGCCAGCGCGATCGCGGCCGCCATCAGGGAGCGGAT
CGGGCGTTTGCTGAGCAGCATGTAAAAAACTCCTGTGGGGATATCGTTGAGGACCCGGCG
GACGTACGCCGGCGCACGGTGAATGGTTCCACTGCGCCGCGTTTTGCTCACGCTGCGCCG
CCGCATGGATTGTCGCCTGAGGGCGCTGGACCACGCTGTGCCGGGGCTGGCGATCAACGA
AATTTGCAAGGGTTCCGATCCGCGCAGGCCATCGGCGACAATGCGGCGATGAACATCCAG
CTCAACGGCGAACCCCGTACCCTGCCCGCTTCGGCGACCCTCCACGACCTGCTGCAGGCC
GAGCAGCTGCTGCAGCGCCGGGTGGCGGTGGAGGTCAACGGCGAGATCGTCAGCCGCAGC
CGCCATGGCGAGCACGTCCTGGCCGAAGGCGACGTGGTGGAGATCGTGCACGCGCTGGGC
GGGGGCTGAGGCCTGCGCGGGTGTTCAGGGGTCAGATCCCTTTGCCGATGGCAAAGGGAT
CTGACCCCACGCTCGACCCCGCCCTCTGCGTGACCCCATCTTCAGGCGGATAAGCGATAA
TCGCGCCATGAACGTTCATGTCTCCCCCGATTCGCTGGTGATCGCCGGCAAGACCTATGG
CTCGCGGCTGCTGACCGGCACCGGCAAGTTCAAGGACCTGGAAGAAACCCGCCTGGCCAC
CGAGGCCGCTGGCGCCCAGATCGTCACCGTGGCCATCCGCCGCACCAACATCGGGCAGAA
CCCGGGCGAGCCGAACCTGCTGGACGTGCTGCCGCCGGAGCGCTTCACCATCCTGCCCAA
CACCGCCGGCTGCTACACCGCCGAGGACGCCGTGCGTACCTGCCGGCTGGCCCGTGAGCT
GCTGGACGGCCACACCCTGACCAAGCTGGAAGTGCTGGGCGACCAGAAGACCCTTTACCC
GGACGTGATGCAGACCCTGAAGGCCGCCGAGCAGCTGGTCAAGGACGGTTTCGAGGTGAT
GGTCTATACCTCCGACGACCCGATCCTGGCCAAGCGCCTGGAAGAGATCGGCTGCGCTGC
GGTGATGCCGCTGGCCGCGCCGATCGGCTCGGGCCTGGGCATCCAGAACAAGTACAACCT
GCTGCAGATCATCGAAGACGCCAAGGTGCCGATCATCGTTGATGCCGGCGTCGGTACCGC
TTCGGATGCGGCGATCGCGATGGAGCTGGGCTGCGACGGCGTGCTGATGAACACCGCCAT
TGCGGGTGCGCGCAGCCCGGTGCTGATGGCCAGTGCGATGCGCAAGGCGGTCGAGGCCGG
TCGCGAGGCCTTCCTTGCCGGGCGCATCCCGCGCAAGCGCTACGCCAGCGCCTCCTCGCC
GGTGGATGGGCTGATCGGCTGATGACCAATCCTTTTGACAGCGCCGGTTCCAAGGCCCCG
CCCAAGCCCTTCACCGTGAGCGAGGGCCGCCGCGAGGTGCGCAGCTTCGTGTTGCGCCAG
GGCCGCTTCACCCCTGCCCAGCAGCGCGCGTTCGACGAACGCTGGCCGCGCTTCGGCATC
GATTACAACGGCCAGCTGCGTGACCTGGACGCCACCTTCGGCCGCCCGGCACACAAGGTG
CTGGAAATCGGCTTCGGCAACGGTGCCGCGCTGCGCTTCGCCGCCCAGCACGACCCGTCG
CGCGACTACATCGGCATCGAGGTGCACGCCCCGGGCGTGGGCCGTCTGCTGAACGCGCTG
GCCGACGACAACGCCGACCACGTGCGCCTGTACCACCACGATGCGGTGGAAGTGCTGCAG
AACGAGATCGCCGACGGCGCGCTCGATGAAGTGCGCATCTACTTCCCGGACCCGTGGCAC
AAGAAGCGCCACAACAAGCGCCGCCTGCTGCAGCCGGCGTTCGCCGAACTGCTGGTGCGC
AAGCTGCGCCCGGGTGGCCGCCTGCACTGCGCGACCGACTGGGAAGACTACGCCGAGCAG
ATGTGGGATGTGCTCGATGCCACCGCCGGCCTGGTCAACCGTGCCGGCCCGCGTGGCAGC
GTGCCGCGCCCGGACTGGCGCCCGCAGACCCACTTCGAGACCCGCGGCCAGAAGCTCGGC
CATGGCGTCTGGGACCTGCTGTACGACCGCACCTGACGATCGCCTGAGGACGCCGCGCCC
CACATGGATACCGCGCTGACGCTGACCAACGACATGAAGCTCGTGCTCGGGCTGGTCGGC
TTCACGATGGCGATGTTCCTGTTCGAGCGCATCCGCGCCGACGTGGTCGCGCTGGTGGTG
CTGGTGGTGCTCGGTGTCACCGGACTGATCGCGCCGGAGGAAATCTTCGGCGGTTTCTCC
GGTAACGCGGTGATGAGCATCATCGCCACCACCATCCTCGGTGCGGGTCTGGACCGCACC
GGGGCGCTGAACCGGCTGGCCGCCTGGCTGCTGCGGCGCGGCCACGGTGTCGAGCAGCGG
CTGCTGATGATGACCACGGCCATCGCCGGCCTGAACTCATCCTTCATGCAGAACCCGTCG
GTGATGGCGTTGTACCTGCCGGTCGCCTCGCGACTGGCAGCGCGCACCGGGCTGACGATG
CAGCGCCTGCTGCTGCCGATCTCGGCGGCGATCGTGATGGGCGGCGCGCTGACCATGGTC
GGCAATTCGCCGCTGATCCTGCTGAACGATCTGCTGGCCTCGGCCAACAACAACCTGCCC
TCCGGCCTGGCCACCATCGAGCCGCTGCGCATGTTCGCGCCGCTGCCGATCGGCGTGGCA
CTGCTGGTCGCCTCGCTGCTGTACTTCCGCTACTACGGCGACCGCAAGCTGATCGAGGAA
GAAAACCTGGTCAACGACGGGGTCACCCCGGCGCGAACCGAGAGCTACTTTGCCAAGACC
TACGGCATCGAAGGCGATGTGTTCGAGCTGGTGGTCAGCGCCGAAAGCCCGCTGGTCGGC
ATGACCCTGGGCGAGGCCGAGACCCTGCACGATGCGCCACTGCTGCTGGCCCTGAAGACC
GGCAATGACACCCGCCTGGCGCCGCCGGCGGAGATGCGCATCTGGGTCGGCAGCGTGCTC
GGTGCGATGGGCCCGCGCCAGCAGATCAGCGACTTCGCGCAGAACCAGTTCCTGCGCATG
TCCTCGCGCCTGAAGCACCTGGGCGACCTGTTCAACCCCAGCCGCGCCGGCATTTCCGAG
GCGGTGGTGCCGCCGACCTCGAACGTGATCGGCAAGAGTGCGGCCGACCTGCGCCTGCGC
AAGGAGCGCGGCATCAGCCTGCTGGCGATCAACCGCGACAAGCAGGTGATCCGCGAGGAC
GTGCGTGACGTGCAGCTGCGCGCCGGTGACATGCTGGTGTTCCACAGCATCTGGACCGAC
CTGGCGCAGGCTGCCAAGAGCCGCGACTTCGTGGTGGTGACCGACTACCCGACCGGCGAG
CAGCGCCCGCACAAGTTCAAGATCGCGATGGCGATCTTCGCGTTGACCATCCTGATCGCG
CTGACCAGCAAGCTGCCGGTGGCGCTGACGCTGATGACCGGCGTGGCCGGCATGCTGCTG
ACCGGCGTGCTGCGCATGGACGAGGCCTATGCCTCGATCAACTGGAAGACGGTGTTCATG
ATGGCCGGGCTGATTCCGCTCGGCTGGGCGATGGACTCCAGCGGTGCGGCCGCGTGGGTA
GCCGGCCATACCATCGACAAGCTGCCGACCGGCATTCCGGTGTGGGTGCTGGAGGTGGCG
CTGGCGCTGCTGACCACGGCGTTCTCGCTGGTGATCAGCCATGTGGGCGCGACCATCGTG
ATGGTCCCCATTGCGGTGAACCTGGCACTGGCGGCGGGTGGCAACCCGACCGCGTTCGCG
CTGATCGTGGCGCTGTCGGCGTCCAACAACCTGATGACGGCCTCCAACCCGGTGATCTCG
ATGATCACCGGCCCGGCCAACTACACCCCGCGCGAGATGTGGCGGGTCGGCGGCCCGTTG
TCGCTGATCTACACCTGCGTGGTGGTGCTGATGATCAACCTGATGTTCTGAGGGTTGGGG
TTTGTTGGCAGGGCTGCGCCCTGCACCCGCCGAATCAACGTCAACGTCAAAGGCTGGCAT
TCGGTGGCATGGCAGGTTGCCGCGATCTGTCAGAACGGCGTCGTGCATCGCTTTGGTAGG
TGTCGACCTTGGTCGACACGGCTTTTGTAGCGTCGAGCCATGCTCGACTGCTCCTGGCGT
GATGGGGTCAGAGCCGTTTTCCTCCGGAAAACGGATCCGCCCTCTAGCCGGCCTCAGGCC
AGGTAGACCTGCCCGTCGCGCACGTCCATCGGCACCGCGCGCAGGCGGTCGCCCTTGCAC
GGGCCGGCGATGCAGTCGCCACTGTCCAGCGCGAACGACGCGCCATGCGCGGCGCACACC
AGGTGGCCCTCGCGGCTCTTCAGGAACTGCCCCGGCGCCCAGTCCAGGCGGCGGCCGGCA
TGCGGGCAGATGTTCAGGAATGCGCGCACCTGCGCGCCATCGCGGTACAGCACCAGCGAT
TCGGCATCGCCATCGACCACCGCTTCGACCTCGGCAAACGCGCCATCGGCAATGGCATCC
AGGGCGATCAGGGCAGCAGCGGCAGTCATGGCGAAGGCTCGTACGGTAAACCCGCATTGT
CGCATGCCCACTCAGGTGACTGGCTGCGACATGAACACAAGTCATTGATCCGTAATAAGC
ACAGGCTATATTTAACGAGTTTTTCACTCAATGACAGTGGCGCGTCCCGATACTCTGGTT
TCGCTGATCCCAGCCTATCGAGCCGCCATGTTCAATCGCGCATCCGCCTTCAACCAGTTC
CGCACCCTGTTCGCGCCGCGCAAGCCGCGCCACCCGCTGGTGCGCGTTGCCGTGGGCCTG
CTTGGCCTGGCGATCCTGGCCGCGATGGTGTTCATCGGTGTGTTCGTCGGTGCGGCGATG
ATCCTGGTCGGCCTGGCGTGGAAGCTGCTGGCCTCGCGCAAGCCGGGTGTTGCCCGCCCG
GTCGACCCGACCGTGGTCGAAGGCGAGTACCGCGTGGTACGCAAGCCGGTGTTGCCGGCC
TCGCGCTGATCCACCTCCTGCGCGCCCGCTGACGGCGGGCGCCATGCGTTCTAGACTGCG
GGCACGCCCTTCCTGGATGCCCGCATGTCCGATGTCTCCGATGTGATCCCTGCCGTAGCC
CTGCCGCGTGTGCCGGTAGCCGGTGGTGGCAGTTTCCCCGTGCACCGCATCTACTGCGTC
GGCCGCAACTTTGCCGACCACGCCCGCGAAATGGGTGCGGCAGTGCCGGCGGCCGATGAC
CGTGGCCGCCCGATGTTCTTCAGCAAGCCGGCCGATGCGATCGTGGTCGGCCACGACGAT
GCAATCCCCTACCCGCCAGCGACCGCCAACCTGCACCACGAAGTGGAGCTGGTGGTGGCG
ATCGGCCGCGATGCGCCCGTCGGCGAGCTGGCGGTGGCCGATGCCGACGCACTGGTCTAC
GGCTATGCCGTCGGCCTGGACCTGACCCGCCGCGACCTGCAGGCCGCCGCCAAGGACAAG
GGCCACCCGTGGGACGCGGCCAAGGGCTTCGATGCCTCCGCGCCGATCAGCGAAATCGTC
CACGCCGAGGAAGTCGCCGACCTGGCCGCGCTGAACCTGTCGCTGGAGGTCAACGGCGAG
GTGCGTCAGCAGGCTCTGCTCGACCAGATGATCTGGAACGTGCCGGAGATCCTGCATGAG
CTGTCCAAGCTGTGGCAGCTGCGTGCCGGCGACCTGGTGTTCATGGGCACGCCGTCCGGC
GTGGCCGCGCTCAAGCCCGGCGACCGCTTCAGCGCGCGCCTGGAAAACGTGGCCGAGCGC
CACGGCGTGATCGCCGGCTGACATCACCTGCGCTACCCTGCGCGCTGTCCACTTCCCCAC
CGGAGAAAAACAACAATGGGAATGCTCACCGAGTTCAAGGAATTCGCGATGCGCGGCAAC
GTCATCGACCTCGCCGTCGGCGTGGTGATCGGCGCGGCCTTCGGCAAGATCGTGACCGCA
CTGGTCGAGAAGATCATCATGCCGCCGCTGGGCTACCTGATCGGCCGCGTGGACTTCTCC
AGCCTGGCCTGGACGCTGTCGCCAGCCCGGCTCGGACCGGATGGCAAGGAGATCCCGGCG
GTGGTGGTTGGCTACGGCGACTTCATCAACACCGTCATCCAGTTCGTGATCGTGGCTTTC
GCGATCTTCATCGTGGTCAAGGCGATCAACCGCCTGTCGCGCAAGAAGGAAGCGGCACCG
GCGGCGCCGGCCGAAGAAGTGGTGCTGCTGCGCGAGATCCGCGACAGCCTGAAGAAGTAA
GGATACCGGGCGCCTATGGGCGCCCCTCCCACCTGTAGAGCCGAGCCCACGCTCGGCTGA
TCTGCAAAAGGCAGCCGAGCATGGGCTCGGCTCTACAGAAGCAGGCGAAAGCCCCGCTCC
GGCGGGGCTTTCGCTTTGCTGCATCTGGCGGAAAACAGCATCCGCGCCAGCCATGACCTC
CCGCCCATGCGCCGGGCTGAACGACTGTTAAGCTCCAAGGCTTAGGTCCCTTCCCGGAGT
TGTCCATGCGTCGCCGCGTCCTTGCCATCGCATCCTCCCTCGCCCTGTTGGCCGCCCCGG
CCTTCGCGGCACCGCGCACCACCACCCTGCCCCCCGCCTCGCTGGCGACCGCCGCGCAGC
TGCGCGACCAGGCGCTGGCCGATGACACCGGCTGGAAGGTGGTCGAGTCGCTCACCACCG
AGATTGGTCCGCGCATCGCCGGCAGCGAAGCCGATGCCCGCGCCGTTGCCTGGGCCGAAG
CCAAGTTCAAGGCCCTGGGCTTCGACAAGGTCTGGAAGGAGCCGGTGACGTTCCCGAAAT
GGGAGCGCCGCAGCGAACACGCCGCCGTGACCGGCAGGAACCCGCAGCCGCTGCAGATCA
CCGCACTGGGCGGCAGCCCGGGTGGCACCGTGGAAGCCGAGGTGGTGCGCTTCGCCGACC
TGGCCGCGCTGCAGGCCGCACCGGCAGGTTCGCTGAAGGGCAAGATCGCCTTCGTCGATT
ACCAGATGCTGCCCTTCCGCGATGGCCGCGATTACGGCCGCGGCGGTGCGATCCGCAGCA
AGGGCCCATCCGAAGCCATCCGCAAGGGCGCGGTCGGCTTCCTGATGCGCTCGGCCGGTA
CCGACTCGCACCGCGTGCCGCACACCGGCATCACCCGTTTCGATGACGGCCTGACCCCGG
TGCCGTCGGCCGCGCTGTCGGTGCCCGATGCCGACCAGCTGGCCCGCCTGCTGGCGCGTG
GCAGCACCACAGTGAAGGTGGCACTGGATTGCGGCTGGGACGGCACCGCCACCTCGTACA
ACGTGATCGGCGAGATCTCCGGCCGCAGCCTGCCGAAGGAAGTGGTGGTGATCGGTGGTC
ACCTGGATTCGTGGGACCTGGGCACCGGCGCCGTGGATGACGGCGCGGGCGTGGGCATCA
CGATGGCCGCCGGCCACCTGATCGGCCAGCTCAAGCAGGCACCGAAGCGCACCATCCGCG
TGATCGCCTTCGCCAACGAGGAACAGGGCCTCTACGGCGGCAAGGCCTATGCCGAGGCAC
ACGCCAAGGACGTGGCCCTGCACCAGCTGGCCGCCGAGAGCGACTTCGGCGCAGGCCGCA
TCTATGCCTTCAATACTGGTTCACCGAATCCGGAAGGCTCACGTGAAGCGACGAAGCAGA
TTGCCGAAGTAATGAAGCCGCTGGGCATCGAGTACCAGGCCGACAAGGGTGGCCCGGGCC
CCGACGTCGGCCCGCTGGCCGCCAAGGGCGGTGCGTGGGCGTGGCTGGCGCAGGATGGCT
CGGACTACTTCCACCTGCACCACACCGCCGACGACACGCTGGACAAGATCGACCCGAAGG
CGCTGGCGCAGAACGTGGCCGCGTATACCGTGTTCGCGTACCTGGCGGCGGAAGCCGACG
GCAGCTTTGGCAGCGAGGCCAAGGCGACCACGCCGCCGAACGAGTGATGCGGTGACACAG
GGGGTCAGAGCCCTCGCCCTTGGCGAGGGATCTGACCCCTGATCGTATTAGCTCTCCCAG
ACCCGGGTGTTGCTTACCCCGATCGTCTGCGGCTTGAACAGCGGATCACGCTGCTTGCGC
TTCTGCGCCTCGTAATCGCGCAGTGCGGCCAGGGCAGGCCTTTGCAACAGCAGGATAGCG
ATGATGTTCAGCCAGCTCATCAGGCCGACGCCGATGTCGCCCAGCGACCAGGCCACTGTG
GCACTGTTCACCGCCGAGTAGCCGGTTGCCGCCAGGAACAGCAGCTGGAAGCCGCCCATC
ACCCAGGGCGTCGGCCGATCACGGCACAGATAGCTGACGTTGGTCTCGGCCATGTAATAC
AGCGCCAGGATGGTGGTGAACGCAAACGGCAGGATCGCCAGCGCCACGAACGAACGGCCG
AAGCCCGGCAGCGTCGATTCCACCGCGTGCTGCACGAAGCGTGGCCCGGCTTCGATACCC
GGCAGATTGCCCAGCAGCAGGCGCGCCTCATCCGGAATACTGTTCACCGCCGGGTCGTAG
ACGTTGTACAGGCCGGTGGACAGGATCAGGAAGGCGGTCGCACTGCACACCACCATTGTG
TCGATGTAGACCGAGAACGACTGCACCAGGCCCTGCTTGACCGGATGCGAGACTTCCGCG
GCGGCGGCCGGATGCGCACCACTGCCCATGCCGGCCTCGTTGGACAGCACGCCACGGCGC
ACGCCCCACTGGATGGCGGTGCCGATCATCGCGCCGAACGCCGCATCCACGCCGAATGCA
CTGCGCAGCACCAGCATGATCACCTCCGGCACCCTGTCCGCGTTGAGCACCATCACCAGC
GCCGCGACCAGCAGGTAGGCCACGGCCATCAGCGGCACCACCCATTCGGCCACGCGCGCA
ATGCGCCGCACACCGCCGATGAGGATGGCACCCAGCACCACCAGCAGAACCGCCGTGGTG
GTCATCACCGGCACGTCCCAGGCTTCGTTCACCGCACTGGTGATCGCATTGGACTGCGTG
CCGGCCAGCATCGCGCCCGCCAGCACCGTCACCAATGCGAACAGCACTGCATACCAACGT
TGGCCGAGGCCCTTTTCGATGTAGTACGCCGGGCCACCCCGGTATTGTCCTTTGCCGTCG
CGCTCCTTGTAGATCTGCGCGAGCGTGGACTCGATGAAGGCGCTCGAGGCGCCGAGGAAG
GCGACGATCCACATCCAGAAGATCGCGCCGGGCCCGCCGAAGGCGATGGCCATGGCGACG
CCGGCGATGTTGCCCACGCCCACGCGGCTGGACAGCGAAAGGGACAACGCCTGGAACGGC
GACACGCCGGCATCGGAGCGCTCATGGCGGAACATCAGGCGCAGCATGTCCGGCAATGCA
CGCAGCTGGATGAAGCGCGTGCGGACGCTGAAGTACAGGCCGGTGAGCAGGCACAGCACC
ACCAGGTAGGGGCTCCAGACGACGCCAAGGATCGCGTTGACGATGGATTCGATGTTCATC
GGCGGCCCCTCAGAAGAACATGCCCAGGGCGACCTGGGGGCTGATGATGCGGCCGGTGTT
GCGGCCGGCCACGCTGAACTCGACGCCGGCGATCAGGCCCAGTGACGGGCTGAAGTGGTA
CTCCACGGCCGGCGCCAGAGTGACGCTGCGGCTGGCCGGGCGATGCTCGTCGATGCGTTC
GAAACCACCGCTGGCGTTGCGCGCGAAACCCCTCAGGCGCTGGCCGGTCTCGCGGCTGGC
GGCCACTTCCATCACGCCCACCCAGCGCGGATTGAAGCTGTACTCGGCGCCGACCGACAG
GCCCAGCACCGACCCCCGGGAGATGTGCCCCTGGAAGCTGTCGTCGGTGCCGTAGACGCT
GGCCCCGGAGATCGCCGTCCGCGACGGCGCAGGCCCGGCGCCAAGCTGGGCACGCCAGCG
CAGCGGGCGGTCGTTACCCAGCCAGACCACCTGCTGCACGCCCAATGCGGCAGTGGTGCG
CTGCACACCGTCGCCCTGCGCATCGAGCGGATTGCCGGTGATGCGGTCATGGCTGCCGGT
GCTGAAGCGCTGCACCAGCGCGACCGAGATGGCCGGACGCGTGCCATCGGCATTGGGCGC
CTGCAACAGGTACTGCAGGCGCGCGGTGGTGTCACCGGCACGGAAACCACTGCTGCGCGC
GCCGCCCTGTTCAGCACGCGATGCACTGAGATTGACCTGCCCCATCACCCGGTCGCTGAA
GCCGTAGATGATCGGTACCACCGTTGCCCATGCGCCGCTGCGTTGCCCACTGCGGCGGCG
ATGGCCGCCATCGTCGTAATGATCGCGGCTGTCGATCCGCACCAGATAGGGTTCGATGTA
CCAGTTGCCCTGCGGCAGGCCAGCCGGGTTGGGGGTGATCAGCGGCCCGGTGAAGTTGAC
GCCGTCCAGGCTGCGTTCGCTGGCTGCGGCACGGCCGTTGGCAAGGACGCTGGTCAGGAC
CAGCAATGCGATGAGGATACAGCGTGGGTGATGCATGGCAGCCTCTTCTGGACAACGTGG
GATGGAGTTCCACCCTGCGTTGCCGGAAGCGGCTGACCAATAAGGAAACTTTCAAAACAT
CATGCGCGCTTGACGCAATTACGGACCCTGGAAGGGGTCAGAGCCCTCGCCTGCGGCGAG
GGATCCGACCCGGGATACCGGATCAGCCGCGGCGACTCGCCCACTGCGCCAGCAGTACCG
CCGTGGCCGAGGCCACGTTCAGGCTCTCCACCGCGCCGCTGCCGGGAATCGAGACCTGCT
GGTCGCACGCTCCCGCCAGGCTGCGGTCCATGCCCTCGCCTTCGGCGCCCATCACATACA
CCAGGCGGGCCGGCAGCGAGGTGCGGAACACGTCGTCACCGCCCTCCACCAGGGTCGCCG
CCAGGCCGAAGCCGGCCGCACGCAGCTGCGTCATCGCCTGGGCGGTCTCCGGCAGCTGCA
CCAGCGGCACCGCTTCTGCACCGCCCTCGGCCACGCGCGCGGCGGCACCGGACAGCGCCA
GCGTGCTGCCGGCCGGCAGCAGCAGCGCCTTGGCGCCGAAGTGTGCGGCCGAGCGCAGGA
TCGCACCGAGGTTGTGCGGGTTGCCCACGCCATCAAGCCACAGCGCCAGCGCCGGGCCGT
CGCCGACCTGCTCCAGCCACTGCGCCAGCGGCAGCGCCGGTGCGCGCAGCACATCGGCCA
CCACGCCTTCGTGGTGGGTGGTGCCGGCAAGCTTGTTCAGATCGCCGTCTTCAACCACGC
GATACCCCACGCGGTTGGCCACGCACCACTTCAGCAGCGGCTGCAGGCGCGGAATGCGCG
CCTCCAGCAGGTACAGCTTGCGCAGCGCCTGTGGCCGCGCTTCGAACGCGGCCAGCACGG
CATTCAGGCCGTACAGGCGCAGCTCGTCGCTGCCACCGCGCCCACCACCGCCCGTGGCCG
GCACCTCCGGGCGCGGCAACGGCGTTGCGCGCGGCGGACGGGCGGACGGGCGGCGGTTGT
TCCAGGGGTTGTTCACTTACACACTCTCCTGCTTGCGCTGGCGCCAGAAATCGGCGTTCT
TGATGCCCAGGGCATCAGGGTCGAACACCGGATCCAGGCCCAGCTTCTTCTGTCGTTCGT
AGTCACGCAGGGCCAGCATCGCCGGCTTCTGGATGATGAGGATGGCAATGATGTTCAGCC
AGGCCATCAGGCCGACGCCGATGTCACCCAGCGCCCAGGCCAGGGTCGCATTATGGAACG
CGCCGAACACCACCATGCCGATGATGCCCAGGCGCAGCACCAGCACGGTCAGCGGGCGCT
TCCTGTTGTGGTTCACATAGCTGAGGTTGGTCTCGGCCATGTAGTAGTACGCCATGATGG
TGGTGAAGGCGAAGAAGAAGATGGCGATCGACACGAACGCCGAACCCCAGCCCGGCAGCA
CCGCTTCCACGCCGGCCTGGGCGTAGCCCGCACCTTCGGGAATGCCGGCCAGGCCCTGGA
AGATCGGCGGGGCGCCGGCGCCTGCCGCCGAATACACGTTGTAGGTACCACTGGCCAGGA
TCAGGAACGCGGTGGCGGTGCACACCATCATGGTGTCGAAGTAGATCGCGAAGGCCTGCA
CGTAGCCCTGCTTGGCCGGGTGCGAGACTTCCGAGGCGGCCGCTGCATGCGGGCCCGAGC
CCTGGCCGGCTTCGTTGGCATAGATGCCGCGCTTGATGCCCCACTCTACCGCCAGGCCCA
TCATCGCGCCGAACGCGGCGTGGGTACCGAAGGCGCTGCTGAAGATGATGTTGAACATCT
CCGGCACGCGGTCGTAGTTGATGATCATGATGATGATGGCCATCAGGATGAAACCGGCGG
CCATGAACGGCACCACCACTTCGGCGAAGTTGGCGATGCGCTTGACGCCACCGAAGATCA
CCACGCCCAGCAGCAGCGCCACCACGATGCCGATGCCCAGCTTCAGCGCCTGCACCGATT
CCATGCCGAAGGCCTGGCCATCGAGCGGACCGCACAGCGCGGTGCCACGGCAGGCGTTGA
TGATGCTGTCGGCAATGGCGTTGGCCTGTACGCCCGGCATCAGGAAGCCGGCGGCGATGA
TCGTGGCGATGGCGAAGGCCAGCGCGTACCACTTCAGGCCCATGGCCTTTTCGATGTAGT
ACGCCGGGCCACCGCGGTAGCGGCCTTCGGCGTCCTTGGTCTTGTAGATCTGCGCCAGGG
TGCATTCCACATACGACGTGGACGCGCCGAGGAAGCCCATCACCCACATCCAGAAGATCG
CACCGGGGCCGCCGAAGGCGATGGCCGTAGCCACGCCGGCGATGTTGCCGATGCCCATGC
GGCCGGCCATCGACATGGCCAGGGCCTGGAACGAGGACACGCCGGCGTCGGATTTCTCAC
CCTTGACGGTGAGGCGGCACATCTCGAAGAAGCCGCGGATCTGCATGAAGCGCGTGCGCA
GGCTGAAGAACAGGCCGGCGCCCAGGCACACGAAGATCAGTGCCTTGCTCCAGATGATGC
TGTTGATGAAGTGTACGGTTGCTTCCACGCGCGCTCTCTCCAGTCGGCGGGTTGTAAGGA
CGTCCCGTCGGCTGGAAGGGACCGGTCGATTCTCCCTGATCGCAGGCCGCTGCGGTAGCG
CTGTTTTGTAGAGCCGAGCCCATGCTCGGCTTGGCCCCCCGAGGGCAGCCGAGCATGGGC
TCGGCTCTACAGCGGCCAGCCCGCGTGTTCACGGCAGCTGGGTGCGTACCCGGGCGAAAC
GGCGAAGGTCGTGCAGCACGCCGCGCTTGTAGACCGCGCAGCGCTCCACGCCCTCCTCCT
GGAAGCCGTTCTTCTCCAGCACCCGCGCCGAGCCGAGGTTGAAGTCGACGACCGTGGCCT
GCAGCCTGAACAGGCGTAGCTCGTCCATCACCCACGGTGCGAACAGCCCGACCACACGGG
TCATCACGCCCTGCCCCCAATAGGCCTGGCCCAGCCAGTAGCCCAGTTCGGCGGTGTGCC
CACGCTCGGCCATGCCCTGCTGGGCAGCGACGCTGCCGCAGGCCTGGCCGTCGATCTCGA
TGGCCAGATTCAGGGTTCCGGGGGCCAGCACGCGGCCGGCGAGAAAGGCCTCGCCATCGG
TGCGCGTGTACGGGTACGGGAAACGGTCGCGCAGGCCGCGCGACACCTCGGGATCGTTGG
CGTGGCGCAGCAGCGATTCCAGATCATCCGGGCGCCAGGGGCGCAGCTGGAAGCCGTCGC
CTCGAAGTGGCGTCAGAGCCCTTTCCCTTTGGGAAAGGGGTCCGACCCCGTCAGCGAGGG
ACCCGATCCCGTCGGTGTGCCGGTCAGGCATGGCCGCCCACCGACGGCGATTCCGCTTCC
TGCTTCTCCAGCTCGCGCTTCACCGCTTCCGGCGAACGGGTGTACGGGGCAAGCCGCGCG
TAGAACGCCGGCACCACGAACAGCGACAGGAAGGTCGAGAGGGTCACGCCGAAGATGATC
ACGATGCCGATCGTGCCACGGCTGGCCGAACCGGGACCACCGGCCACCACCAGCGGAATG
GCGCCGACCACGGTGGCGATCGAGGTCATCAGGATCGGGCGCAGGCGCACCATCGCCGAT
TCAATGATCGCCTCGCGCACGCTGCGCCCATCGTCGCGCAGCTGGTTGGCGAATTCGACG
ATGAGGATGCCGTTCTTCGCGGCCAGGCCAACCAGCATCACGATGCCGATCTGGCTGAAC
AGGTTCACCGTACCGCCACTCACCCACAACCCGACCAGCGCGCCGAGCACGCCCAGCGGC
ACGGTCAGCATGATGGTGAGCGGGTGGATGAAGCTCTCGAACTGCGCGGCCAGCACCAGG
TAGACCACCAGCAGGGCCATGGCGAAAGTGAGCAGCACGGCGCCACCGGCGCTCTGGTAC
TCGCGCGATTCACCCTTCCAGTTCACCTGCGCGTACTGCGGCAGCTCTTCCTGGGCCACG
TTCTGCGCCCAGGCAATGGCCTCGCCCAGCGGATAGCCCGGCGCCAGGCCGGCACTGATG
GTGATCGAGCGCAGGCGGTTGAAGCGGTTCAGGGTGCCGGCCTCGGCCACTTCGCTCAAC
GTGACCAGGTTGGACAGCGGCACCAGTTCGCCAGAGGTGGCGCGCACGCGGATCGCGGCC
AGGTCGGCCGGGCTGGCGCGACCGTCACGTCCGGCCTGCACCAGCACGTCGTACTCCTCG
CCGTTGTCGACGAAGGTGGTGACGCGGCGCGAGCCCATCATGGTTTCCAGCGCCGAACCG
ATCGCGGTGACCGGCACGCCGAGATCGGCCGCACGCTGGCGGTCGATGTTGACCCGCATC
TGCGGCCGGGTTTCCTTGTAGTCCGAGTCGGGGCCGACCAGGCCGGGGTTGTCGGCCATG
CGCAGCAGGATGCGGTCGCGCCACTGCGCGATCTCCGCGTATTCCGGCCCACCCAGCACG
ATCTGGAACGGCTGCCCGCCGCTGCGCACCAGGCCGCCACCGACCTGGGTACGCACACGC
ACGCCACGGATGGTGTCCAGTTCCTTCTGCAGTTCGTTGGCCACGTCCGGCGTGGCCTCG
CTGCGCTGGCGCCACGGCTGCAGGAAGATGCTGACGCGGCCGGTGTGCATTTCCTCGCTG
GCACCGAAGCCACCGGGCACGCGCGGGTTGGCACGCACGATCGGCTTGTCCGGGCCGACA
TGCGGGGCCAGCAGCGCCTCCACCTGCTGCACCTGCTGCACGGTGTAGTCGTAGCCGGCA
CCTTCCGGGCCGTCGATCATGATCTGGAACGAACCGCGGTCTTCGGCCGGCGCAAGTTCC
GAGGGCAGCAGCTTGAGCAGGCCCCAGCTGGCGACCAGCGCGCCCACCATCACCAGCAGG
TAGATCCAGGTGCGGTCGACATGGTGATCGAGCACCCGCCCATAGGCACCCGCGAGGCGT
TCCAGGTTGCGGTTGATGAAGCCGTGCAGGCCACGTGGCGCCTGCCCGGTGTGCGGCTTG
AGCAGCTTGGAGGCCATCATCGGCGTCAGTGTGAGCGCCACGAACGCGGACAACGCCACG
GCGGCGGCCAGCGCCACTGCCAGCTCGCGGAACAGGCGCCCGGTGTTGCCTTCCAGGAAG
CCGACCGGCAGGAACACTGCCACCAGCACGGCGGTGGTGGCGATCACCGCGAAGGCGACC
TGCGCGGTGCCGCGCTTGGAGGCCACCAGCGGTGGCTCACCCAGGTCGATGCGGCGCTGC
ACGTTCTCCACCACCACGATCGCATCGTCCACCACCAGGCCGATGCACAGCACCAGCGCC
AGCAGGGTCAGCAGGTTGATCGAGAAATCGAACGCGTACAGCGCGATGAACGCCGCGACC
AGGCAGACCGGCACCGTCACCGCCGGGATCAACGCGGCGCGGAAACTGCCGAGGAACAGC
CAGATCACCGCCAGCACCAGGATCATCGCCTCCACCAGCGTGGCGTAGACGCGGTCCACC
GCCGCTTCGATGAAGGTGGTGTTGTCGAAGGCGACGAAGATCTGCGTGCCCTTGGGCAGG
GTCAGCGCCACCCGCTCGGCTTCAGCGCGCGCGGTACGCGCCACGTCCAGCGAGTTGGCC
GTGGAGGTCTTGACGATGCCCAGGCCGATGCCCGGTTCGCCGTTGCTGCGGTAGTACGCG
CGGCGTTCGGCCGAGGCCAGCTCGATCTTCGCCACGTCGCCCATGCGCACCACGTAACCG
TCGCGGCCCTTGCCCAGCGGGATGGTCGCGAAATCTTCGGGCTTGATGTAGTTGCGCTCC
ACGCGCAGGGTGAAATCACGGTCGGTCGACTCGATGCGGCCGGCCGGCAGCTCCACGTTC
TCGTTGCGCAGCGCGGTTTCCACGTCGCCGGTGGTCAGCCCGCGTGCGGCCAGCTGGTCC
CGGTCCAGCCAGATCCGCATCGCATAGCGCTGGCGGCCGCCGATGCGGACCTGGGCCACG
CCATCGAGGCTGGAAAAGCGATCGACCACGTAACGGTCGGCGTAGTCGCTCAGCTCCAGC
GTGTCCATGGTCGAGGAGACCATGTTGAACCAGATGATGGGGTCGGCATCGCTTTCGACC
TTGGCGATCTCCGGTGGCCGCGCCTCTTCCGGCATGCGGTCGGCCACGCGGCTGACCGCA
TCGCGCACGTCGTTGGCCGCCGCTTCGATATCGCGGTTGGAGGTGAACTCGATGCTGACC
TGCGAGCGGCCGTTGGTGCTGCGCGCGTTGATCGTATCGATGCCTTCGATGCCGGCCAGC
GCATCTTCCAGCACCTGGGTGATGCGGCTTTCAATGACCGCCGCCGAGGCGCCGGTGTAG
TCCACCGAGACCGAGACGATCGGCGGGTCGATGGCCGGCAGTTCGCGCAGGGTCAGGCGG
GTGAAGGACATCACGCCCAGCACCAGCAGCAACAGGCTCATCACCACGGCGAACACCGGC
CGCTGGATGGAGATGTCGGACAGCTTCATCCGCCGTGGCCCTCGGCCGCGGCCGGCGCAG
CGTCTTCAGCGGGCTTTGCACCACTGGCGGGCGCTGCGTCCTTGGCGGCAACCTTCAGGC
CCGGACGCAGCTTGCCGGTGCCATCGACCACGATGCGCTGGCCCGCTTCCAGACCCTGCC
TGATCTCGACCACGCCGGCACGGCGCGCGCCAGTTACCACGTCCACACGCTCGACGCTGT
CGTCAGCCTTGATGCGGTACACGAAGGTATCGCGACCGACCTGCACCACGGCGATTTCCG
GAATCACCAGCGCCGGGCGCTCGGGGCGGAACAGGCGCACGTCCAGCAGCATGCCAGGAC
GCAGCGCATGGTCGCCGTTGGCAAAGTCGGCGCGCACGGTCACGGCACGGGTGGCCGGGT
CGATGCGCGCATCGATGGTGCTGACCACGCCCTCGAAGGTGCGGCCCGGCCAGGCCACGC
TGGTGGCGCTGACCTTGTCACCGACGCCCAGCGCAGCCAGTTCCACTTCAGGCACCTGGA
AATCGATGTGCATGTGCTCGATATCGTCGAGCGTGGCGATGACCGTGGTCGGGGTCACCA
GCGAGCCAGGGCTGACCTGGCGGATGCCGAGCACGCCGGCGAACGGCGCGCGCACACGGC
GATCACCGATGTCTGCCTGCATCTGCATCACGCGCGCTTCGGCGGCATCGCGGATCGACT
TCTGCGTATCCAGCGTGGCGCTGGACACCAGCCGCTGGGCGGCCAGCTCGCGCTGGCGCT
TGTACAGCTGATCGGCTTCATGGAAGGTCGCCTGCGCCTGCACCAGTGCGGCCTCCTGGG
CCTGCCCACGCAGGGTCACGATCGGCGCACCGGCAGCAATGTGCTGGCCGCTTTCGAAAT
GCACTTTCTCGACGATCTCACTGACCTTGGCGGTCACGCTGATCGATTCGCGCGCCTTGG
CCGTGCCAAGCGCCTGCAGGGTGTCGCTCCACTGACGGGACTGCACGACCTGCGCAGTGA
CCGGCACCGCTTCTCCCTGCCGACGCGCGGCGGCCTCCTGTTTGCCTGCGCACCCGGCCA
GCACGGCCAGGCTGAGGCCAAGGGCCAGGGTCGAAGCGATACGAGCCAACATGAACGGTC
CAAATTGATCCACGGCCGCCGAGTGTAGGCAAGTGCCCCTGAAAGCGGTATGTGCCAAGC
GTTTACCAGCGTGGAACCAGGGCTGCGATAGCGCCTTGAACCCATTCCGTGCAAGGCTGC
CATGGGCAGTGTCGGCGTGTATCGGGGTGTATCCCGTCGTGCACCACCGGGTCAGTCATC
GTAGAGTCGAAGCTGCCCGACGGAGGGCGTCGGGCGGGGACGGATCCTGGCGGGGATCCG
GCCCCGTTTTTTTTTACACCCGGCGGATCAATACCGGTAGTTCAGCTTCATCCACACGCT
GCGCCCCGGCTCGTTGATGCGCACCAGGTCGGCCGGGAAGCCGAAGTCGGCGCTGCCGGC
CAGGTTCAGGTGCTCGCTGTAGGCGCGGTCGAACAGGTTGTCGACGCCTGCGCTGAGCTG
CAGTTGCGAACCGAAACGGTACGCCGCGTTGAGCGCGAAGGTGGCAAAGCCCGCGCTCGG
CCCGAGATCCTGCGCGACCACGTTGCCCTGGCCATCTGCGACACGATGCTGGTGGGTCAC
CGCGCGCAGCAGCGCACCGGCGCTCCAGCGCTGGCCTTCCCAGTTCGCACTCAGGCGCGC
TTCCAGCGGCGGCATCTGCGGCAGCGGACGCTGCTGGTCGCGGTTCTCGCCCCAGGCATA
GGCCAGCGTGCCACCCAGCTTCCACTGTTCGGCCACGCTCACTTCCAGCCCCGCCTCGGC
ACCGGCGATGCGCGCATCGACGTTGCTGGCCTGGCTCATCCCCATCGCGCCGCTGCGGTG
GTAGGTGAACAGGATGTAGTCCTGGATCTGCCCGGCGTACGCCGAGACCCAGGCCTGCAC
GCGCGGTCCCTTGTACTGCAGGCCAGCGTCGAGCTGGGTGGTGCGCTCGGGCTGGATGCC
GGCAAACGCGTTCACCGCATCGGCCGGGCCGTGGTCGGGCGAGAACAGCTCCCAGTAGTC
GGGCATGCGTTCACTGTGGCCGAGGCCGGCGTACCAGGTCAGGCCGTCGGCCAGGTCCTG
CTCGTAGCGCAGGAAGCCACTGCCGAGCCATTCCTTGCGACGCTGGCCCGCAGTCGGATT
GGGCATGTTGCCCATCATTCCGCGGAGCGACTGCCGCTCGTCGCGCACGCTGGCGCGATC
GATGCGCAGGCCGCTGATCCAACGCTGATCGGTGCCGGCGCCGAGGGTCAACTCGGTGAA
CACGCCATAGCGGCGGAAGTGGGCATCGGTCTCCCACGCCACCTGGCGATAGGTGCCGCG
GCCCATGCCCATGCGCCCACGATGGCGGCTGTCTTCGCCGTCCACGCCAGCCACCAGCTG
CACGTCCTGCCAGCGCCACTCGGAACTGACCCGGCCGCCCTGGGTACGGCGATCCACGTT
CGAAGCCATCGGCATCGGCATCATGCTGTTCGGGTTCGGCGCACGCAGCGTATAGTTGTC
CATCACGTGATCGGCCTCGTTGTAGTACACGTTGGCCTGCACCGTGTCCCACGCACCCGG
CAGGTTGCGCTTCTCGAAGCGCGCGGCATAGCTGGTGCGTTCGAACGCGGCCCCGTCCAT
GCCGCGTCCCGCATAGCGTGCGATCGCATCTCCGGCACCGGCAGAAATTTCCAGCAGCGT
GTCGGCATCCGGCGTCCAGCCGATCGCCACGTCACCGTTCCACTTGCGCCACTTCGATGG
CACCACATCGCCGTGGCCGTCCTTGTAGTCATCGGCTTCGGAACGGTTGCCACTGGCGCG
CACATAGCCGGTCGGGTTGCCCAGGGTCAGGTCCAGCACCTGGTCGTTGCGGTTGCGCGA
ACCGACCAGCGCACTGGCATCGGCACGCAGGCCCGGCTCTTCGAAACGCGGTGTATCGCG
CTCGAAGCGTACGGTGCCAGCCGAGGCACCTGCGCCCCAGCGCACGCTCTGCGGGCCCTT
GATGATGGTCAGCCGGTCGAAGCTTTCCGGCGCGATGTAGGACAGCGGATTGTCCATGCG
CGACGGGCAGGCACCGATCAGGTTGCCGTCATTGCTGAGGATGTTCAGGCGCGAACCGAA
CATGCCGCGCAGCACCGGGTCACCGTTGGTGCCGCCGTTGCGGATGGCGGAGAAACCGGG
AACGGTCTTCAGGTAATCGGCGCCATCACTGGCGGGTACCGGCTGCCGCGGCAGGCGTGG
GTCGGTCACCCAGTGCAGTGGCGAGGACGGTGCGGCAGCGGTGACCACCAGGGTGTCGAG
GGTACGCGCCTCTTCGGCGGGCGCGGCATGGGCGAGCGTTGCAGCTACGGCCAGGCCAAG
GGCAACCGGCAGGCGCGCACAGGCGCCCGCGGGGCGGGAAGTCATTTTCATCGGAACAGC
TCCAAGGTACGCACGCGCGCACGGCGCCCGGTCAGGCGTCGTGCGGCAGATTCGACAGGG
ACATCAGCGAACGATGGAGAAAGGCGGCGGCCCACGCGCGGCATGCGCCGGCCAGCACAG
CGCGGGCAGCACCTGCCGCGACCAGGGGAACACCAGCCGCGGCCGCCACAACAGCGGCAA
CAGCAGCACCAGCACGGCCAGCCACGGCAGCAGGCGCATCGCCAGCACGCAGTATTCGCA
GGCTTCGCCGTGCATGGCGTGGGGATCGGCCGGTGGGGCCGGATCCCTCTGCCCATGCAG
AGGGCTCTGACCCAATCCGGCACCATCATGATGCATGTGTGCGTGGTCCATGCCGGCCAT
CGCAGCGTGGCCCACCGATGGCGCCTTCAGCGCGCGGCTGACCAGCGGCGCAAGCACCAT
CAGCAGCGTCGCCAGGACGGCAAGCTGGAGCAGAAGGCGCTGCGGGCGGGACAGCCGGGT
CATCCCGCTAGTGTAGAGCCGGGTCCAGGGTTGCCCGTGCGACGAACCGTCGCAGGAGGG
GTTTATCGGCAGGGCTGCGCCCTGCACCTGCAGAGGCCACGTCCACGGCAAGAGCCGAAG
CAACAGCAAAAGCAAAAGCTGGCTTCCTGTTGAATGGCGGGGCGGGTCCGGTTGCGGGAG
ACGCCGTAAACCCATCCATGGGGGCTTGGCCGCGGCATCCATGCCGCGGACACTCCCGCA
ACCGGACCCACCCCGCCTTCGACAGTTTCCTGCGGTCTGTTGGAACGGCTTTGGGGTCAG
ATCCGTTTTCCGAAGGAAAACGGATCTGACCCCAGATGTATTTCGATATCTGACAGCTTT
CATCCACGCATGGCGTGGATCTACCGTGTCGACCAAGGTCGACACCTACCAACAGCCGCG
AAGATCTGTCAGAGGTGGGGCGGTGTGGGCAGACAGGACCGTTGGCGCCATGGATGGCGC
CATCGAGCCCCCAGGGATGGGTTTACGGCGTGTCCTGCCTGCCCACACCGCCCCGCCTCC
CACGGAAGCCAGCTGTTGCTTCGGCTGTTGCCATTGATTCGGCAGGTGCAGGGCTGCAAG
CCCTGCTCGCCCCCCTCACACCGTGATGGTCTGGGTCAGTGATTCCCAGGTCGGTGGCAC
CGGCCACGCGGCCGCCTGGTTGCCATCCAGCACCCGCCGCAGGTCGCGCGGATCGATCTG
CGGTGCCAGCACATGCACCAGTTCCAGCGCGTAATCACGCAGCACGCGGTCGCGCGGCAG
CACCGCCCAGGCGATGCACTCGCTGATCGGGTCCGGCGCCGGCCACGACCTCAGGTCTTC
GTCGTTGGAACTGACCGCCATTTCGGCCAGCAGGCCCACGCCCAGGCCGGTACGCACATA
GGTCTTGATCAGATCGGCATCCAGCGCGGTCAGCGCCAGATCCGGCACCAGCCCGTTGGC
GGCAAACGCACGCTGCAGCGACGAATTCGGGCGGGTCGAGGATTCGTAGCTGATCAATGG
TTGCCGGGCCAGCGCGGCCAGGTCCGGTGCACGCCCGGCGCGGTCCAGCGGGTGGCCCTT
GGGCACCACCACCAGGCGTCGCCAGCGGAACAGTGGCACCGCGATGCCATCGGTGGGCTC
TCCCCCAGCGGTGCTGATGATGGCGATATCCGCGTCACCCTGGTTCAAGCGATCCAGCGC
GTCGGCTTCACCGGCCTGCTGCAGGTGCACGCTGACCTGCGGGTAAGCCTGCTTGATCGC
CGCCACCGCCGGCGGCAGCACGAAGCGCGCCTGGGTGTGGGTGGTGGTCAGGATCAGCTG
GCCCTGGCTCTCGCGCCGCTGGTTGGCCGCGTAGGTGCGGATGTTGTTGGCCTCGGCCAG
CACGGCGCGGGCGCGGGCGATCACCTCGGTCCCGGCCGGGGTGACCGACTCCAGGCTGCG
GCCCTTGCGCACGAACAACAGGAAACCCAGCTCGTCCTCCAGCTGCTTGAGCTGCTTGGA
CAAGCCGGGCTGGGTGGCATGCACGCGCGAGGCGGCCAGCGTGATGTTCAGCTCGGCGTC
GGCGATGGCAACCAGGTAGCGCAGCTGGGTCAGCGTCATGGGCAGGCAGGCGGCGTGGGG
CGGAGGTCCACTCTAGGGTCAATTGCCGTCACCAGCTTATAACCAAAGGTTGTTTAAGAA
AGGTATCTGGTCATTTCCGGGCGTCATATGCCGGCGCTACGGTCAGCCGGCAGCCGCTGG
CCTGAACAGCCAGCCCTCCCCCTTCGCCCGCCGAAGCCCGGCGCGGCCCCGTTTCCGGAG
CGCTTCCATGGCCCTGTACGACTCCATCCTCGACACCGTCGGCAACACCCCAATCGTCAA
GCTGCAGCGTCTGGCACCGCCGCAGGTCAGCGTTTACGCCAAGGTCGAGTCGTTCAATCC
GGGCGGCTCGGTCAAGGACCGCCTGGCTTTGGCGATCATCCTCGACGCTGAAGCGCGTGG
CCTGCTCAAGCCGGGCGACACCATCGTGGAGGCCACCTCGGGCAATACCGGCGTGGCACT
GGCGATGGTCGCCGCAGCGCGCGGCTACAAGTTCGTGGCGACCATGGTCGAGACCTTCTC
GGTCGAGCGCCGCAAGCTGATGCGTGCCTATGGTGCCAAGGTGATCCTGACCCCGGCCGC
CGAACGCGGCAGCGGCATGGTGCGCAAGGCAGCCGAACTGGCCGAACAGCACGGCTGGTT
CCTGGCCAGCCAGTTCGCCAACCCGGCCAACCCGGCCTATCACCGCAACACCACCGCCGC
GGAAATCCTGCGCGACTTCGCCGGCAAGCGGCTGGACTATTTCGTCAGCGGCTGGGGCAC
CGGCGGCACGCTCACTGGTGTGGGCGAAGTGCTGAAGGTCGCGCGCCCGCAGACCCGCAT
CATCGCCACCGAGCCGGCCGGCGCCGCCCTGCTCAAGGGCGATGACTGGAAGCCGCACAA
GATCCAGGGTTGGACCCCGGACTTCGTGCCGGACGTGCTCAACCGCGATGTGGTGGACGA
ACTGGTCTCGGTCGAAGATGACCGCGCGATCGCCACCGCGCGCCGCCTGGCCGCCGAGGA
AGGCATCTTCGTCGGCATCTCTGCCGGTGCCACCGTGGCCAGCGCGCTGGACGTGGCTGC
CCGCGCCGAACCCGGCTCGGTGATCCTGGCGATGCTGCCGGACACTGGTGAACGCTATTT
CTCCACACCGCTGTTCGCCGATGTCAACGAAGGCTCCGACGACGACTGGCTGGCCGGCCT
GCCGTAAACCGCCCGGGGTCGGATCCCTTTGCCGCAGGGAAAGGGCTCTGACCCCACCCG
CGTGGATCAGCGACAGGGGTCAGAGCCTTTCCCATGCGGGAAAGGATCTGACCCCGTTCT
GCTTCAGCCTGCGTGAAGGCGTCGCCCGCCATCGTGCGTGAAGGCCGTCGGATCGCAGCG
CGTGAGACGGTCATGACGCAGTATCGATGCCCTGTCCCCTACCGTGGGAACAGCCGGCGC
AGATGCTGCGCGGATCACCTCACAGGCAGGAGACGGACGCATGAAGATCGAGGTTTGGCA
GGGTGACATCACGACCCTGGCGGTGGATGCGATCGTCAACGCGGCCAACGAAACACTGCT
CGGTGGCGGCGGTGTCGACGGCGCGATCCATCGCGCGGCCGGCCCCGCATTGCTGGCCGA
GTGCGCGCAGTTGCCGGAGCTGCGCCCGGGCGTGCGTTGCCCGACGGGCGAAGTACGCGC
TACCAGCGCCCATGCGCTGCCGGCGCGCCATGTACTGCACACGGTGGGCCCGGTCTGGCA
TGACGGCCAGCGCGACGAACCGGCGCTGCTTGCCAACTGCTACTGGAAGTCGCTGCAGCT
GGCCGAGTCGCTGGGCGTGCAGTCGATCGCGTTCCCGGCGATCAGCTGCGGCGTCTATGG
CTATCCGCTGTACCAGGCGGCGCAGATCGCAGTGACCGAAACACTGGCGTGGCAGCGCAG
CCATGCGCAACCGATGCGCATCGTGCTGGTGGCGTTCAATACCGCTACGGCCAAGGCCTA
CCAGCAGGCGTTGAGCGCCGCCGGGCAAAGCGCGGACAGCGAACCGCGCGGGTCGATGCT
GCCGCCCCTGGGCGATGCGGGTTTTGCCGCCGCGCACTGAATCCCGGTGCGCGACGTAAA
GAAAAAGGCCGGGCAGTGCCCGGCCTTTTCCGTTGCACCGTTGTGCTCAGCCACGCATGG
CGTGGGTCACGCTCAACGGCTGGCAGCTTCCACCGCGGCGGCGTCATCGGCCACGGCGGC
TGCGTCGGCTGCGGCGCGTGCCGCCGAGGCCGCAGCCCCATCGGCGCTGGCGCCATCCAC
CTGCACGCGCACTTCCACCATGCCCGCGCCATTGTTCAGGCTGGACACGTCGACCGTGTA
ATGACCGGCCGGCAGGGTCTCTTCCAGGCGCGAATTGGTGCCGTTGCCACCATCGTCGTC
GGTCAGCTCGACATCGCCGCCGACCACGCGCAGCACGGTATCAACCTGGCTGGAAATCGC
ATCCAGGCGCACATCGGCCGGGCGGTCCAGCGACAGCAGGAAGCGGCGACGGCCATCGTT
GTCGAGCATCGTGTACACGCTGCCCGCCTTCGGCAGCGCCGTGCCATCGCGCTCGACCAG
ATTGCCGGGCAGCTCGATGCGGTTGGCCGACAGGGTGAACATGCCGCTGACGCCGTCGCC
GAGGCCGCGCGCGGTCAGGGTGTACTTGCCCGGCTTCAGTGACAGGGTCAGACGCGAGTT
GGTGCTGTCGCCGCCATCGTCATTCTCTGCATCCACGCCCTGGCCCGACAGCTTCAGCAC
CGGATCGAAGACATCCGACACCAGGCGGATCTCGTACAGGCCGGCCTTGTCCACCTGCAG
GGTGTAGTCCTGGGAACCACCGGCCAGCATGTCGACGATCTCGCCGCTGCCCGCCAGCGG
CTTGCCGTCGTACGGCACCAGCTTCTCGGCGCGCAGGCGGTAAGGACCGTAGTCGGTCGA
GCCGTTGGCGTTGACCGCCACCTGGTAGGTGCCGCCACCGTTGGCACGGAAGGCCACCGA
GACGTCGCCTTCGCGCTCGTAGCCGGTGTTGCTGCTGGCCACCAGGCTGCCGTTGTTGAA
CACGGCGATCGAGCCGCTCAGCGAACCGGTCAGCTTCAGCCCGACCAGCTGCTTGTCTTC
CAGCTTGATCTGGTAGAGCTGGTGGTGGCTGCCGTCGTTGTAGTTGATGCCGCTGCGCGA
GGTGATCTCGCCGGATACCGGCTTGTCGAAATCGAGTGACGCGGCCTTGCCCGCGTCCGC
GCCGCCGCCGATGCGGTTGCAACCGCTGGCGACCAGGACCGTGGCAACGGCCAGTGTGAT
TGCTGCCAAACGCATGTTGTTTCTCCTTGGCCTTCCATGTGGTTCCCGCATACCGGCCAG
GCACGCGGGGGCGGAAAAGATACCCGCAAAAGCAAACGCCGGCGTGATGCCGGCGCTGCC
TTGTTCATCCGGCGATGGGACGGATCAACCGTTCCACTTGCCCAGCGCGGCCAGGCCGTT
GTCCTTGGCGCGCTCGTACACCGTCTTCTGGGCAGCAGCGTAGTTGCCCTTCATGTCCTT
GGCCCACAGCTTCAGCGCGGCCTGCTGCATGGCGCGGCCGTAGGAGAAGCTCAGCGGCCA
CGGCAGGTTGCCCAGCTGGTTCATCGCGTTCAGGTGCTCGGTGGACTGCTCGTCGCTCTG
GCCACCGGACAGGAACACCACGCCCGGCAGGATCGCCGGCACGGTGCTCTTCAGGCACAT
CACGGTCGACTCGGCCACTTCCTCGACATCGGCCTGCTCTTCACAGTCCTTGCCGGAGAT
GACCATCGAGGCCTTCAGGATGGTGCCTTCCAGCAGCACGTTCTGCTGGTACAGCGCGTC
GAACAGCGAGCGCAGGGTGGCTTCGGTGACTTCGTAGCAGGTTTCGATGTCGTGGTCGCC
GTCCATGATCACTTCCGGCTCGACCATCGGCACCAGACCGCATTCCTGGCACAGCGCTGC
ATAGCGGGCCAGCGCATGGGCGTTGGACTCGATGCAGGTGCCCGACGGGATGCTCTCGCC
GATGTTGATGACCGCACGCCACTTGGCGAAGCGCGCGCCCAGCTTGTAATACTCCTGCAG
GCGCTCGCGCAGGCCGTCGAGGCCTTCGGTCACCAGCTCGCCCGGGCAGCCGGCCAGCGG
GTGCGCCCCCTTGTCCACCTTGATGCCCGGAATCATGCCGTGGTCGGCCATGTACTTGGC
GAACGGCACGCCGTCCTTGGTCGACTGGCGGATGGTCTCGTCGTACAGGATGGCGCCGGA
AATGTGCTCGTTGAGCTTCGGCGTGGTCAGCAGCAGCTCGCGGTAGGCGCGACGGTTCTC
CTCGGTGTTCTCGATACCGACGCCGGCGAAACGCTTGGCGATGGTAGCGGTGGATTCGTC
GATCGCGATGATGCCCTTGCCCGGGGCGACCATGGCCTGGGCGGTTTCAGCCAGCTGTTC
GATGCTCATGTATTTCCTGTGGCGGGTGCGGGAAAAACGTAAGTATAGCCCTGCTGCCCG
TTGCCTCGCCGTGGAGGACAGGATGGAAACGCTTCCACGTCTACGCAGGACAAAGGATGT
CCTGCGGCATGGGGTCAGATCCCCGCAGGGGCTCTGACCCCAGATCAGCAGCGCCGACCC
GACCGTCAGGGCTTACAGATCGCCCAGGCCGATGGCGCGGCCATCCTCGCCCACTTCCAG
CAGGCGCAGGGTGTTGGTGGCACCATGGGTTTCCATGTGCTCGCCGCTGGTGAACACAAC
GCGGTCACCGGCCTGCAGCAGTTCCGATTCGACCAGCAGGCGGATGCTGCCGCGCGCCGC
TTCGCGCGGGGTCAGGCCGCGGCTGTCGAAGTTGATCGGGAACACATCGCGCATCAGCGC
CATCTGGCGACGCGCACCGTCATGGCGGGTGACCGCGAACACCGGCGCCTTGGCGCGGAA
ACGCGACAGGTAACGCGCGGTGCCGCCGGATTCGGTCATGGCCACGATCGCGCGCACGCC
CACATGCTGCGACAGGAACATGGTGGCCATGGCAATTGCCTGGTCGGCACGTTCCAGGTT
GCGCGGCGAGGCGTTGAAATCGGTCTCGGTCTGGAACTGGCGCTCGGCACCCAGGCAGAT
GCGTGCCATCGCTTCCACCGCCTTGACCGGGTAGGCACCGGCGGCGGTTTCCGCCGACAG
CATCACCGCGTCGGTACCGTCGATGACCGAGTTGGCCACGTCCAGCACTTCGGCGCGGGT
CGGGATCGGGCTTTCCACCATCGACTGCAGCATCTGCGTGGCGGTGATCACCACCTTGTT
CTGCGCCAGCGAGGCCTTGATGATCTTCTTCTGCAGGCCCGGCAGCTCGGCATCGCCGAT
TTCCACGCCAAGGTCGCCACGGGCAACCATCACCACGTCGCTGGCCTCGACGATTTCTTC
CAGGTTCTCGATCGCCTCGGTGCGCTCGATCTTCGACACCAGAGCGGCATCACAGCCGTG
CGAGCGGGCGATGTCGCGCGCGTCGTTCATGTCCTGCGCGTTGCGGCAGAACGACACGGC
GATGAAGTCCACGCCGATCTTGGCAACGATGCCGATCAGTTCCTTGTCGCGCTCGGTCAG
GGCACCCAGCGACAGGCCGCCGCCCTGCTTGTTCAGGCCCTTGCGGTCGGACAACACACC
ATCGTTGAGCACGGTGTTGACGATGCGCTCGCCCTGCACTTCCACCACCTGCAGCTGCAT
CAGGCCGTCGTCGAGCAGCAGCACATCACCCGGGCCCACGTCCTGCGGCAGGCCGAGGTA
GCTCACGCCCACCTGGCTGGCGTTGCCCGGGCCGGCGTTCTCGCTGGCGATCAGGTCGAA
GCGGTCACCCGCCTTCAGCTGCACCTTGCCTTCGGCGAAGCGCTCGATGCGGATCTTCGG
GCCCGGCAGGTCGGCCAGGATGCCCACTTCCACGCCTACGCGGGCCGCGGCAGCACGCAC
TTCGGCGGCACGCTTGGCCTGGCCGGACGGATCGCCATGGCTGAAGTTCAGGCGCACCAC
ATTGACGCCGGCGCGGAAAAGATCCTCCAGCACGCCCGGCGGATCAGTGGCCGGACCGAG
GGTGGCAAGGATCTTGGTGCGACGCTGACGCTCGAACATGGTGGATGGGCCTCTCCCGTT
AAAGAACGGAAATTAGCACATCCTTCACGCCGCATGTATACGGTTACAGCCTTGTGCTGC
CTGACTCCGCAGGTCATGCAACGGACATTATCCGGACATACGGTGGCGCAGGGCATTCCG
TAGAGCCGAGCCCATGCCCGGCTGGCCACTCGCCGAAGCAGCCGGGCATGGGCTCGGCGC
TACAGGAGCCTAGGCCAACAGCGCCGTCAGCTGTGCCGGCTCGCGTGCCAGCTGGCCCGC
ACCGGCCGCGGTGAGTTCCGCCTCACCGCCAAAGCCCCACAGCACACCCACGCTGCGTAG
GCCGTGGTGACGCGCGCCTTCGATGTCCATGCGGCGGTCGCCGATCATCCAGCACTGTGC
GGGCTGCACCTGCAGCCGGCGCAGAGCTTCCCCGACCAGCTCCGGCTTGTGGCTGCGCGA
GCCATCCAGGGTCGAACCGATGATCTCCTCGAACAGCCCGCCAAACGGCAGGTGCGCAAG
GATGCGGCGCGCATGCGGCTCGTTCTTGGCGGTGACCACCGCCAGGCGGTGGCCACGGCC
ATGCAGCGTGCGCAGCGTGTCTTCCACCTGCGGGTACACCGTGTGTTCGCGCCAGCCTTC
GGCGTCGAAGCGCTCACGGTAGTAGCCCACCGCCTGTTCCACCCGTGCCGGTTCGACGAA
CAGCGGCGCGAAGGTGGTGCGCAGCGACGGACCGATCCAGCCCAGCAGCGTCTCCTGCGG
CGGCACCGGATGATCCATCTTCTGCAGCGCATAGGCGATGCAGGCGGTGATGCCCACCTG
CGAATCGATCAGCGTGCCGTCGAGGTCGAAGAACAGGACATCCTTGCTACGGTCGGCACT
CATGCGCCGCGCGCGTCGAGCGCGGCGACGGCCGGCAGGGTCTTGCCTTCCAGGAACTCC
AGGAACGCACCACCGCCAGTGGAGATATAGCTGACCTGCCCGGCGATATCGAACTTGTCG
ACCGCCGCCAGGGTGTCGCCACCGCCCGCGATGGAGAATGCCGGCGAGCTGGCGATGGCG
CGGGCCAGCGCTTCGGTGCCCTTGCTGAAGGCTTCGAACTCGAACACGCCGACCGGGCCG
TTCCAGACCACGGTGCCGGCCTTTCCGATCAGCTGCGCGTACTGCGCAGCGGTCTGCGGG
CCAATATCCAGGATCAGGTCGTCCTCGGCGACGGCGTCGACCGCCTTCACTTCGGCAACA
GCGTCCGGCATGAACTGCTTGGCGGTGACCACGTCGACCGGCAGCGGGATGTCGGCGCCA
CGCGCCTTGGCATCGGCCACGATCTTCTTCGCGGTGTCCAGCAGGTCCGGCTCATACAGC
GACTTGCCGACCTTGTAGCCGGCGGCAGCGATGAAGGTGTTGGCGATGCCACCACCAACG
ATCAGCTGGTCGACCTTGCCGACCAGGTTGGCCAGCAGTTCCAGCTTGGTGCTGACCTTG
CTGCCGGCAACGATGGCCAGCAGCGGCTTGGCCGGTGCGTCCAGCGCCTGCGCCAGCGCG
TCCAGCTCGGCCATCAACAGCGGGCCACCGGCCGCGACCGGGGCGAAGCGGATGACGCCA
TGGGTCGAGGCCTGCGCGCGGTGTGCGGTACCAAAGGCATCCATCACGAACACGTCGCAC
AGGGCGGCGTACTTCTTCGACAGGGCCTCGTCGTCCTTGCCCTCGCCGACATTCATGCGG
CAGTTTTCCAGCAGCACCAGCTGGCCCGGCTGCACGTCGACACCGTCGACCCAGTCACGC
ACCAGTGGAACCTCGCGGCCGAGCAGCTCGGACAGGCGCTGGGCGACCGGCGCCAGCGAG
TCGGCCTCGCTCCACACGCCTTCCTTCGGGCGCCCCAGGTGCGAGGTGACCATCACTGCC
GCGCCCTGCTCCAGCGCGCGCTTGAGCGTCGGCAGCGAAGCGGTGATGCGCTGTTCGGAA
GTGATGCGGCCATTCTCGATCGGCACGTTCAGATCCTGGCGGATCAGCACGCGCTTGCCG
GAGAGGTCGAGGTCGGTCATGCGGACGATGGACATGGGCAACTCTTTGGCTCAGGGACGG
GATGCCGGGCTACGGCAGGCGGTCATTGTATCGGGTGGCGATGCCTGCGGCAGGCAGAGG
CGTACGGCAACAGCGAACTGCAACAGCCAAAGCGCTGGCGCTTCTTGGTGCTGAGGGTGA
GCCGGGGTGCTGTGGGGTGGCAGGGGACGCCGTAAACCCGTCCATGGGGGCTTGGTCGCC
GCATCCATGCGGCTCACACCCCTGCCACCCCACACCATCCCGGCCTCGACAGGTTCATGA
GGCGGAGCGGATGGCAAAGGCAGGAGCAAGAGCGGTTTCTGATGTCGGAGAAACCAATGT
AGAGCCGAGCCCATGCTCGGCTGGGTCTACCGCGAGCAGCAGCCGAGCGTGGGCTCGGCT
CTACAAAGAGCGCCCAGCCAAGCAGCTTTTGCTCTTCTTTTTTTATTTCCGTGGGTGGAC
GCACACGGAAACTGTCAGAGGCCGGGCGGGTGGGCTGGGCAGGGGTATCCGCGCCATGGA
TGGCGCGGCTAAGCCTCCAGGGACGGATTCACGGCGTCCCCTGCCCAGCCCACCCGCTCG
GCCCATCCCCGGGATCGCGCCTTGCAGCCACCCACGAGGGGCTGCGCCGTTCGCCGGAAC
CTACGCCGAAGGCGTCGGCTTCTGCCGAAGCAGGCTGAGCGCCAGACCACCCACCACCAG
CACGCCCAGACCCAGCAGCGCCCACAACAGCCACGACTTCCAGTCATGCTGCGGCTTCAG
CGCCGCATCGCCCGCCAGCGGCTCCGGGCTGCCTTCCAGTCGCGCCAGCGTCGGCTGCCA
CGACGGATCGTTGCGCTGCCGAAGTTCCTCGATCAACACCCCGATCGGCGCGTCCGTGCG
GCGCGCGGTCGCGCTGCCCACCGCCAGTGCGTAGGGCGCCGCACCCTGGCTCAGGAACAC
CAGCACTTCCGGTTGGTAGCCCAGGCGCAGCGTCGGCGCAGTGGCAGATTCCGCCGGATT
GGCCACCAGCTTCCAGTAGCGGTCGCGGTGCACGCCGCCCAGCGGCTGCGCCGCCGACTG
CTGGCGCTGGCCCTGCGTGCCCTGTTGCACCTGGTAGGCGATCCACGGCGCGCTGCGGCG
CTGCCACTCGGCACTCTCGTCATCACGACTGAACAGCGTCCATTGCACCAGGCTGTTGTC
GGTGCTGGCCACATCGGCGCGCGCCACCGGGAACCGGCCATCCATCTCGAAGGTGTATTC
GCCCTTGCCCTTCGACGTCGGCTCCAGCGACAGCCATTCCCACGGCAGCGTGGCCGGCGC
TGGCGGCAGTTCCGCCAACACGCCGCGCAGGGTCGGCAGCCGCGAGTCGCCCTGCGCCAG
GATGCGCAGGTAGCGTGCAGTGCCGTCCACCTGCAGGCGGCGCTGCAGCAGGCGCTTGCC
GGCGCGCTGCAGATCCACCAGCGGCACGTCGCGACCCATCGATCGCCAGTGCTGCAGGTC
ATCACTGGCATCCAGCTGAACCTGCGCCTGCAGCGGCTGGCCGCTGTCGGCCCAGTCCAG
CACCAGCGCCGCCAGCGGCTGCTGGTCGAGCATGCTGGCGTCGATCAGCCAGCCGCCCTG
CCCGTTCGCCGTCGCCCCGCCACTCACCCGTGCTTCGACCCGGCGCACGCGCCCATCGGT
ATCACGCTCGGTCAGCAGCTGCAGATCGTTGCGCTGGGCATCGGCCAGCGGCGGCAGCAC
GAACCACGGCAGTTCCCGCTGCACCGGCGGTTGCGCCAGCGGCTGGTCCGGCGCCAGCAG
TGCCGACGGCAGCAGCTGGCTGGCTGCATTGAACACCTGCAGGTCGCTGAGGTCGGGGCT
CACGGCACGGCGGTAGATCGCCGGCTCCAGCACGATGCGGTAGGCACCGGACTGCGCGCT
GGACAATGTGAGCGGCCATTGCTCGGCATACTGCGTGCGGTAATCAGCCGCCTGCACCAC
GACGGCGGCCAGCATGCCGAACATCGCCGGCAGCAGCGCCCTGCTCCACTTCCTCATTGC
TTTTCCTCCACGGTCGGCGCCACGCTCGGCGGAGCCGGTGCCAGATAACCCACGACCGTG
CACAGCAGGCCGTAGGCGATGAACGATGCGATGCCCAGCAGGTTGCCCAGGTGCTGGCGA
TCGACAATAACCAGCTTGGCCAGTACCACGCCCATCAGCACGGCACCGACCATCCACAGC
ACACGCTGGCCACGACGCGAACCCCACACCCAGGCAATCACGCCCAGCACGCTCCACAAC
ACGGTCAGGCTGGTCTGGGCCAGGCTGAAGCGCATCATCGACGCGTTCCACGCCAGCCCA
CCCCACTGGTGCACGCCATGCAGCACCAGGCTGGTCAGCGCGACGAAGGCCGCCAGTGCC
AGCAGCGGCATGCGGATGTTCAGCAATGCCTGCGGGGCCTGCGATCCCTGATTGCTGTAC
AGCCAGCGCGCCAGCAGCAACAGGCTCAACCATTGGCCGATCTCGGCCGGATTCAGCACC
GGCAGCCACAACAGCGGTGCGGCGTCGCCCGGCAGCAGCTGGCCCAACAGCCAGCCGATC
GACAGCAGGCCGAACAGCACGCACTGCAGCGGGACGCGCACGCTGTCGAAGGCCTGTCCC
AATGGCCAGCGCAGCGCATTCCAGCGCCACAGCGACAGTGCCGCCATCAGCAGCCATGGC
AAGGTCACCAGCAGGGTCGTCCAGCCCTGCGCCAGATCGGCTTCGCCACCGCCCCACAGG
GCCAGCAGCGAAAGCAGCGACGGCCACAGCAGCCACCACAGGAACTGCGCGATGCGGGCC
ACGGTATCGCCGCCCTGGCGCAGGCACAGCAGGGTCCGCACGCCCAGCACCGCGAACACC
GCCCAGGCCAGCGCGCCATAACCGGCGAACGGCTGGTGGTGTGCATCGCTCTGCATCAGG
GCCAGCGGGAAGCCCAGCGCGAGCATGGCCAGTGCGGTCACGCCCAGTGCATGTGCCGGC
TGACGACGCTGCACTTCGGCCACCAGCCAGGCAGTGACCGCGGCCAGCACCAGCAACGCG
TCCACTTCGGTGCGGTACGGGAAGAAGCGCGTGATCTCATGGACCAGGCCGCCCAGCCAC
CACAGCAGGCCCCACAGGTAGTACACCAGTGCGACCTCATGACGTGGCCTTCGCTGGTAG
CTCCACGCCGACGCGAAACCGGCCAGGGCCAGCAACAGCGCGCCGATGGCGGTCGGGTTG
ATCAGGAAGCGCAGGTCTTCGTGCCAGTGATCGCCACCGGCAACGAAGGCGAATGCGGCG
CCGATCTGCAGCAACGCGCCGGATACCTGCGGCAGCCAGCGCTTCTGGCGCAGCCCCAGC
CACGCCAGCCCGGCACCTTCCAGCGCAAACACCGCGCCGGTGGCGCGCGCCGACAAGGCC
AGCGGCACCGCCAGCGTGGCGAAGCCCACCGCAAGCACGGCATGCGACTGCGCCAGCATG
GTATACGACGCACGTGCGATCAGCGCCCGTGCCAGTACCGCGTAGATCGCGGCCAGGCCC
AACGCGCATAGTGCCAGCGTCATCGGTTGTTCGTGCAGCATGCCTGCCTGCAACGAGAAT
GCGACCAGCGGCGCGCCGAACACCAGGCTGCCATCGATCAGATCGCGCCGGCCGGCCGGC
TGGCGGCGCGCGTACAGCAGCGGGATCAGCAGGTAGAACACGAAGAACAACAGCAGGAAC
GGCTCAGTGCTGCTGAACTTGTCCGGTACGTACTGCAGCACGCCCCAGAAGGTGCCGATG
CCGAAAGTGAAGGCGAAGCCCAGCAGGTTCAGTGCGCGCCAAGGGCGGAACCAGGCGATG
GCGAAGATGCCCGCGTTGAGCACCGCGTAATAGCTGAACAGCCCCACGTGATTGCCGCTG
CCGGTGGACAGCCACAGTGGTGCCATGAAGCCGGCCAGGATGCCCAGCACGGCCAGCGTG
CGCGAGTTCTGCACCACCGCCAGCACGCACAGCCCGGCCACCAGGGCAATGGAGCTGGCG
AAGGCGAAGCCCGGCGGAATCAGGTCGAAGCGCTTGAAGGCCGCGAAGATGGTCAGCAGC
AGTACGCCGATGGCACCGCCCTGCAAGGCCAGCGCAAACAGGCGCCGGCGCTCGCGCTGG
TGCCAGCCGAAGGCCAGCAGGCCCAGCGCGCCCACAGTGATGCCGGCCAGGCGCAGCTCG
ATCGGCAACACCAGCCAGCCCTGGTCGCTGACGTACTTCAGCAGCGCCGCGACACCGGCC
AGCAGCACCAGCATGCCGATCTTGACCGGGACGTTGCCTTCGGTGAACCAGCGCTTGACC
GCACTGATGCCGCGCTCGATGACGTTGGGCAGTGCCGGCTCGGAAGGCAGCGGCGGCTGC
ACCGGCACCGGTGGCACCGGCGGTGGCGCAGCAGGTCGGGGAACAGGCGCCTCGGTCGGC
GCTGCTTCGCGCACCGGTGGCTGCGTGGGGTGCGGCGCAGCAGCGGCGACCGGCCGCAGG
AACGGTGGATCGGCACTGGCCGTGGGCGTGGCCGCAGCCCGTTCAGGCGTGGGCGCGCTG
GCGGCCGGCCTGGCGGTGGCAGGCGCGGCGGCCATCGCGCTTTCCAGCGCCGCGACGCGG
CGGCGCAGGCCGGAGATCATCACCAGCGCCACCACCAGCAGCAGGGGGATGGCCAACAGG
ACCAATACGACCAGTGCGATCAGTGCTTCCATTGCGTGCTTCCATTGCGTTCCCGCGCCC
CAGCGGCAGCGGTCGACCGCCCCATGCTACGACAGGGTGGGCCCCTTAAACGACGAACCC
CGGCCAGGCCGGGGTTCGTCTGCGATCTACGCCGGCCTTACTTGGCGGCGATGACCTTGG
CCATTTCCAGGCACTTGTTCGAGTAGCCCCACTCGTTGTCGTACCAGGTCACCAGCTTGA
CGAAGGTGCCGTCCAGGGCGATGCCGGCATCGGCGTCGAACACCGAGGTGCAGGTTTCGC
CGCGGAAATCGGTGGCCACCACCTTGTCTTCGGTGTAGCCCAGGATGCCCTTCAGCGGGC
CTTCGCTCTGTGCCTTCACTTCGGCGCAGATCTCGGCGTAGGTGGCTTCCTTTTCCAGCT
CGACGGTCAGGTCGACCACCGACACGTCCGAGGTCGGCACGCGGAAGCTCATGCCGGTCA
GCTTCTTGTTCAGTTCCGGAATGACCACGCCGACGGCCTTGGCCGCACCGGTGGACGAGG
GAATGATGTTTTCCAGGATGCCACGGCCGCCGCGCCAGTCCTTGTTGGACGGGCCATCGA
CGGTCTTCTGGGTGGCGGTGGCCGCATGCACGGTGGTCATCAGGCCGCGCTTGATGCCCC
ACTTGTCATTGATGACCTTGGCCAGCGGGGCCAGGCAGTTGGTGGTGCACGAAGCGTTGG
AGATGATCGCCTGGCCGGCGTAGGTCTTGTCGTTCACGCCGTACACGAACATCGGCGTGT
CGTCCTTCGACGGGGCCGACATGATGACCTTCTTGGCGCCGGCATCGATGTGCTTCTGCG
CGGTTTCCTTGGTCAGGAACAGGCCGGTGGCTTCCAGCACCACATCAGCGCCGACTTCAT
CCCACTTCAGGTTGGCCGGGTCGCGTTCCTGGGTCAGGCGGATCTTCTTGCCGTTGACCA
GCAGGTCGTTGCCCTGCACCGCCACGTCGGCCTTGAAGCGGCCGTGCACGGAGTCGTACT
TGAGCATGTACGCCAGGTAGTCCGGCTCCAGCAGATCGTTGATGGCCACGATTTCGATGT
CGTCGCCGAAGTTCAGCACCGCCGAGCGCAGGACGTTACGCCCGATGCGACCGAAACCGT
TGATACCAACCTTGATTGCCATTTCTCAAGCTCCTGCGGCCGCGACAGGTGCGGCGGGAT
GGATAGGGCCCACAAGTCTAGCAAACCGCCGCTGGCCACCGTGGGCCAGCCGGGACCGCC
GGCCGGCCCACGGACAGGATTTGATCCGGATCAAAGCGTTAGCGCGGCGTGAGGCCGAGA
CTGTCGCCATCCACCCAGCAACGAGAACACCCCCATGCGCAAGACCTCCCCCCTGATCGT
GGCCAGCCTGGCCGCCGCCCTGTCGCTCGCCGCCGCCCCGGCCATGGCCCAGTCCAAGGG
CGACTGGACCGTCTCGGCCGGCGTGCACCAGGTGGCGCCGAAGTCGAACAACGGCTGGCT
GGCCGGCGGCACCCTGAAGGTCGACGTCGACAATGACGTCAAGCCGACCATCACCGGCGA
GTACTTCATCGCCGACAACCTGGGCATCGAAGTGCTGGCCGCGCTGCCGTTCAAGCACGA
CATCAACATCAACGGCCTGGGCCGCGTCGGCAGCACCAAGCAACTGCCGCCGGTGGTCAC
CCTGCAGTACCACTTCAACAGCAAGGGCAAGGTGTCGCCGTTCGTCGGCGCCGGCCTGAA
CTACACCACCTTCTTCAGCGAAGACACTACGGGTGCGCTGGCCGGCAGCAAGCTGAAGCT
GCAGGATTCGTGGGGCCTGGCCGCACACGCCGGCGTGGACTTCGCGATCGGCGAGAAGGG
CGCCCTGCGCGTGGACATGCGCTGGATCGACATCGACAGCAAGGTGAAGTTGAACGGCGA
GAAGATCGGCACGGTCAACATCGATCCGCTGGTCTACGGCGCTTCGTACGTCTTCAAGTT
CTAAAGCGGTGTATTGGGCGCGGGGGCTTCGCCCCCCGCTCCCCCGCTAGACGCAAAACC
CTCGCAGCATGTTGCCCCGGTAATTGCCGGGGCTTTTTTGTGCCTGGGACTGAAGCGGTT
CCGGAGCTGGGGCAAGGCAGGGAGCGGAGCCGGGACACGCCCCTCCCTCTACGCTTCCAC
TTCGGAACAGGAACGCGCCGCTCTTCAATCCACCTACCCCGCTAGAATGGGCGCATGAAA
GCCCTGCACTCCCTGTTCCTCGCCGCCGCCCTGGCGCCGGCCCTGCTGTCCGTCTCCGCC
CCTGCCCATGCCTGGGGCGCGCAAGGCCACCGCCTTGTCGCCGAAGTCGCCGACGCCCGC
CTCACCCCCGCCGCCCGCGCCGAAGTGGACCGCCTGCTGGCCACCGAACCGGACGCCACC
CTGGCCAGCATCGCGCCCTGGGCCGACCAGCTGCGCGCCAAGGACCCGGGCCTGGGCCGT
CGCTCGGCCGGCTGGCACTACGTCAACATTGCCGAAGACGACTGCCACTACGAAGCACCG
AAGCACTGCAGGAACGGCAACTGCATCGTCGAAGCCCTCAAGGCGCAGAGCGCCATTCTG
GGCGACCGCAGCCTGACTGACGGCGAGCGCCTGCAGGCGCTGAAGTTCGTCGTGCACCTG
GTCGGCGACATCCACCAGCCGATGCACGCCGGCTACGCCCACGACAAGGGCGGCAATGAT
TTCCAGCTGCAGTTCGGCAACCGCGGTACCAACCTGCACTCGCTGTGGGACAGCGGCATG
CTCAACACCCGCAAGCTGGACGATGCCGGCTACCTGCCGGTGCTGCAGAGCCAGCGCGCA
CCGAAGCTGGCACGCCAGTCCAACCCGCAGCGCGACCCGCAGGCCTGGGCCGAGGCCAGC
TGCCGCATCTCCATGCAACCTGGCGTTTATCCGGCCTCGCGTAAAATCGGTGACGAGTAC
ACCGAGCGCTACCGGCCGCTGGCCGAAGCGCAGCTGCGGCTGGCCGGTGAAAACCTGGCG
CAGTTGCTGAACCGCGTGCTCGGCACGCGCTGAGGAGAGCTCCAATGCCGGTCCAGGTGC
AGTCGTTCTTCCACCGTGACAGCAACACCTTCAGCTACCTGGTCAGCGACCCGGCCAGCG
GCGAGGCGGCGCTGATCGATCCGGTCCTGGACTACGACCCGGACACCGACGCCAGCAGCG
AATCACCGCTGCGCGCGGCATTGCAGGCCATCGAACAACAGGGCCTGCAGCTGCGCTGGC
TGCTGGAGACGCATGCCCACGCCGACCATGTGTCGGCCGGGCGCCGGCTCAAGCAGCGCT
TTCCGCAGGCCACGCTGGCCATCGGTGAAGGCATCCGTGCGGTGCAGGCGACGTTTGCGC
CACGCTATGGCCTGCAGCTTCCGGGCGCCGATGAAATCTTCGACCACCTGTTCAGTGACG
GCGAGACCTTCACTTTGGGCGAACTGCGCTGCCAGGTGATCGCCGTGCCTGGCCACACCA
GCGACAGCATCGCCTACCTGATCGACGATGCGCTGTTCACTGGCGACTCGCTGTTCATGC
CCGACGGCGGCACTGCCCGCTGCGACTTCCCCGGCGGTGATGCCGCACAGCTGTACCGCT
CGATCCAGCGCCTGCTGGCCCTGCCGGATGCCACCCGCGTGTTCGTCTGCCACGACTACG
GCCCGGGCGGCCGCGACTTCGCCAACGAAACCACCATCGGTGAACAGCGCGCGCACAACA
TCCACGTGCACGACGGCGTGGCCGAGGCGGAGTTCGTCAGCGTGCGCCAGGCCCGCGATG
CGACGTTGGAAGAACCGAAGCTGATGCAGCCTGCGGTAAAGGCCAATATCCAGGGCGGGG
CCTGACGTACGCCGGGCAGAGCCCGGCGCCATCGGTTTCCATCACGGACCGCGAGCGTTC
ATTTTCCCTGCATCCGCACCACGTGCTGGCCCTTCACGATCTCGAACGTGAAGGCGTACT
GCAGGGTGACCGCTACCGGCTCGACGCGCTCGGCGCCCCGGCAGTCACCGCGGTCGGCAG
GCACCTTGCCCGCCGCGAAGTGGCAGACCGCTGCGGACGAGTACTTCCACATCGCCACGG
CTTCCTGGGCAGCCTGCAGCAGGGGCGCATTCTCGCCCGCAGCACCTGCCGCGCACTCCG
GACGATCGGTCAATGGCAGGCTTCGCTCCACGGCGCCATTGGCATCAACCACCACCTGCA
GGCAGATCGTGGTCGGCGCCAGTTCCGCGCGCGGGTCACGATCGCCAACCTCCGGGTCTG
GTGCCGCGTACAGCTGGGGCATCCGGTAGCCTTCGGTCGCACCCAGCGAATACACCTGCA
GCTGTCCACCGCCGCTGCCCGCCTGCGGCTGCAGGCGCTGGTGGCCGACATTTTCGCTGC
GGGTATCCACCGTGGTCAGGCGGTCCTGGCTCGCACACCCGACCAGCAGCGCTGCCGCCA
TGATCAGCGCAGCGGACTTCATTGGGTGTCCTCGGTGTTGTCCATGGCGAACGTGATCGG
AATCTTCACCGCCGCTGCAACCGGCTTACCGTTCTTCATCGCCGGCCGATAGGTCCAGCT
GCGTGCCGCAGCGATCGACACCGCATCGAACACGCCCGGATTGGTGGCACTGAGCACGCG
GACATCGCTGGGACGCCCCTGCGCATCCACCTCCACGCGCAGGTTCACCACGCCTACCTG
GCGCTGCTCGAACGCGGATTTTGGATAGGACGGCGGTGGCATCCTGTCGATCTGGATCGG
ACGGTCCAGCCCAGCCTTGGCCGCACCTTCTTCCGCCGTTGCGTACGGCTCGACACCGAT
CCCCGGGCTCCCAACCGCGCCGCCCTGGCTGGCCCATGCCACCGCGCCCATGCCCACACA
CAACCCGACCACCAGCACCTGCCCGGACACCCACGGCAATGCCTTCCGCTTGGACTGCTT
CAACATGGCGATACGCTCCCTCAACACGGGTTGGCTGCGCCAATGGCAGACCGCGGGCGC
AACCGGGTGGACCAGCTGCGCCTTCAGCAGCGTGCTGGCGTAGAGGCCGCGCAGCGCCGG
CTGCGGGGCCATGGTGCGGGCATCGCAGGCCAGTTCCTGGTCGCGCAGGAAGCGGCCCGC
AGCCCACGGCAGAAGCGGGTGGAACCAGAACACCGCGCGCACCAGCAGCAGCGCACCGTT
GGCCCAGTGATCGCCATGACGGTGATGGCTGCGCTCGTGCTGCAGGATCAAGCTCTGTTC
CTGTGCGGTGAACTGCAGGTCGAAGTCGGGACCAACCACGATGCGTGGGCGCCACAGGCC
AACCAGCGCGGGCAAGCCGGGATCGCCGCTGGCCTGCCAGCTGCCATCGGTGCGCGGCGT
CAATGGGCCCATGCTCCGTTCGAAACGATGTTGTGCGTGCAGGTCGCGCAACAGGCGGAT
GCCCGCGCCCAATGCCCACAGCGCGAACAACAGCCCGGCCCATGGCAGCGAGGGCCCGCT
CAGGGCATCGAGGGCACCGGGCATCACTTTCAGCGGCAGCGTGGGTACCTGCTGCAACAC
CGCAACCTGTGGCAATGGCAGCGTCAGGGCCACCAGCAGCAGCGGCAGCAGCCACCAGCT
GCGGTAGGCCAGCCCAGCGCCCCCCAACCGCACCAGCAGCGGTCGCAGCACCGCCAGCAG
GACCACACCCACGGCCAGCCACAAGCTGGCCCGCCACAGTCCGTCGAGCAGCTCAGTCAT
GGTCCAGCTCCTGGATCAGCTTCTTCAGTTCGGCGATGTCCTGCGCGCTCAGCTGGCCGC
GTTCGCTGAAGTGCGCGACCAGCGGCGCCACGCGCCCTTCGAAGACACGGCCGATGAAGT
CCTGGCTCTGCGCCTCCACCCACGCCTGTCGCTGCAGCAGCGGCCGGTACAGGTAACGCC
GTCCATCGCGCTCGGCAGTGATCGCGCCCTTGGTCAGCAGGCGGTTGAGCAGGGTCTTGA
TGGTCGGCTCGGCCCAGTCGCGATGGGCCAGCGCGGCCACCACGTCATCGGCACTACGCG
GTGCCTGCTGCCACAGCACCTCCATCACGACGGCTTCGGCTTCGCTGATCGGGGTCATGG
TTTACATCCGTAATCGACAGATTGATTACCCGCGTAATCGAGCTGCCTGTCAAGCCCCTC
GACTCCGGGTTCATCCCGGCTGCGCCAGCATCGGTTCCTCCCGCCCCTGGCCCCGGATGA
AAGCACTGCCGAAGAAGGATTTCCCGGTCGAGCAGGCCCGCCGCTTCCTCGAACCCGGCC
CGATCGTGCTGGTCAGCACGGCATGGCGCGGCCAGCGCAACCTGATGACGATGGGCTGGC
ACATGGTCATGGGCTTCTCGCCTTCACTGGTCGCCACCTACCTGTGGGACGCAAACCACA
GCCACGCGTTGGCGCGCGGCAGCGGCGAGTGCGTGATCAACGTGCCCGGGGTGGAGCTGC
TCGATACCGTGGTGGACATCGGCAACTGCAGCGGCCGCGAGGTCGACAAGTTCGCCCGTT
TCGGGCTCGACGCACTGCCCGCGCGTGAGGTCGGCGCGCCACTGGTCGGCCAATGCCATT
CGTGCTTCGAATGCCGCCTGTACGACGACAGCCAGGTGGCAGCGAGCAATCTGTTCATCT
GGGAAATCGTGCACGCCCATGTTGCGCCCCGGCCGAAACTGCCGCGCACGGTGCATTACC
GCGGCGATGGGCAGTTCATGGTGGCCGGCGCGGAAGTCTCGCGTCGACGGCGGTTCAAGC
CCGACATGCTGTAATGCCCGCACTCCCCCGACGCAGGACCGCCGCGCATGACCGAACACC
TCACCGACCTGGACGCCGCCGTCGACTGGTTGTTTGCGCGCGTGGACGGGCCGCTGCGGA
TCGGGGCACCGCTGGCACTGGGCAAGCCGCATCGGCTGCTCAATGCCCTCTACGCGCGCG
TCGAGCACGATCCGTCGCGGCCGCTGCAGCTGTATACCGCGCTGTCGCTGAATCCGCCGA
AGGCGCGGGGCAACGGCCTGGAAGCCCGCTTCCTGGCACCGTTCGCGCAGCGCCATTTCG
GCGACGACTTCCCGCGCCTGGCCTATGCCGATGCGATCGCACGCGACGCGTTGCCGGCAC
ATGTGCAGGTGGAAGAGTTCTACATGCAATCCGGCGCCCTGCTCGGGTCGCGCCAGGCGC
AATCCAGCTATACCAGCCTGAACTACACCCACGCCGCCGATGCGGTGGCGCAGCGCGCGC
CACAGGTGATCGTGCAGAAAGTGGCGATGCGCCCGAACGACCGCCGGCTTTCCCTGTCGT
GCAACAACGACATCACCCAGGACACGCTGGACGCGATGACCGCACGTGGCCTGCCGCGTC
CGCTGCTGATTGCCGAGATCGATCCCCAGTTGCCCTACCTGGGCGGCTCGGCCACGGTCG
ATGTCTCGTTCTTCGATCTGGTGATCACCCCACCGCCGCCGTACCCGGCGCTGTTCGGGC
TGCCGCGGCAGCCGGTCGGCGATGCCGACTACGCCATCGGCCTGTACGCCAGCACGCTGG
TGCGCGATGGCGGCACGCTGCAGATCGGCATCGGTACGCTGGCCGACGCGCTCAGCCATG
CGCTGGTGCTGCGCCACACCGACAACGCGCGCTACCGCCGCGTGCTGCACGCGCTGGATC
CGCAGCTGGCCAGCCACCCGCTGGTGCAGGAGATCGGCGGCGTGGACCCGTTCGAAGTGG
GCCTGTACGGCTGCAGCGAGATGCTCAACGAGGGCTTCCGCAGGCTGGTGCAGACCGGGG
TGATCAAGCGCAAGGTACACGATGACCTGGCGCTGATGCAGCGCATCGAGAACGGCAGCA
CGCTGTCGATCGACCACGCCACACTGGCGGCCGAAGGTGAGTACCTGCACGGCGCGTTCT
ACCTGGGCTCGCCGGAATTCTACGAGTGGCTGCGCACGCTGCCGGAGGACGAGTGCCGTG
CGATCGGCATGCGCCGCATCAGCGAGATCAACCAGCTGTACGGCGGCAACGAAACGCTGG
AACGCCTGCAGCGCCGCCATGCGCGCTTCTTCAACTCCTGCATGATGGCCACCGCGCTGG
GCGCGGCGGTGTCCGACGCGCTGGACGATGGACGCGTGGTATCCGGTGTGGGCGGCCAGT
ACAACTTCGTGGCGATGGCACATGCCCTGCCGGAAGCCCGCAGCGTGCTGATGTTCCGCG
CCGCGCGCGATGACAAGGGCCGACGCGAATCCAACGTGCGCTGGAACTACGGGCACACCA
CCATTCCGCGCCACCTGCGCGACATCTACCTCAACGAATACGGCATTGCCGACCTGCGCG
GACTGACCGACGAGGACTGCGTGCATGCGATGACCGCAATCACCGAGGCCCCGTTCCAGG
GCGGCCTGCTGCAGCAGGCGCACGCCTCGCGCAAACTGCTGGCGGTCGCGCAACCGGATC
CGCAGCGGCAGCAGCGCAATACGCCGCAGGCGCTGACGGCGGCGCTGGCCCCGTTCCGCG
CCGATGGCAGCCTGCCGGACTATCCGCTGGGCAGTGACTTCAACGAGATCGAGCAGGTGC
TGGTGAAAGCGCTGGCGTGGCTGAAGGCCAATACGCAGACCCGCGGCGACAAGCTGCGTA
CCGTCTGGGCAGCACTACGGCAACCGGCCGGCGACGGCGATGCGGTGTACCTGCAGCGCA
TGGGCCTGCAGGCACCGAAGGATTTCGCCGAACGCCTGGACGCGCGCCTGCTGCGGCTGG
CACTGGCGCGCACCGCCTGAGAAAAGGGGACGGAGGGGATTAAGTCGTTTGTGCACAAAC
GACTTAATCCCCTCCGTCCCCTTTTTCCTGCGGCAAAGAAAAGGCCGGCGTGCGCCGGCC
TTTCCTCATTACGTCGCGATGCTGCTTACAGCGCCTTGGCGGCTTCCACCACGTGCGCGG
TGGTAATGCCGAAGTGCTTGTACAGCTGGTCGGCCGGGGCGGAGGCACCGAAGGTGTCGA
TACCGATCACGGCACCGTCCAGGCCGACGAACTGGCGCCAGAAACCGGTGACGCCGGCTT
CCACGGCCACGCGCTTGCGCACGGCGTTCGGCAGCACCGATTCACGGTAGGCCGCATCCT
GGCGCAGGAACACGTCGGTGGACGGCATCGAGACCACGCGGGTCTTGAGACCAGCCGCGT
CCAGCTGGGCCTTGGCTTCGGTGGCCAGCGAGACTTCCGAACCGGTGGCGATCAGGATCA
CATCCGGGGTACCGGCGGCATCGGCCAGCACGTAACCGCCGCGCTCGATCTGCGCGATCT
GCTCGGCGCTGCGCGGCTGGTGCGGCAGGTTCTGGCGGCTGAACACCAGGCAGCTCGGGC
CGTCCTGGCGGGTGATCGCGGCCTTCCAGCTCACCGCCGACTCGACCGCATCGCACGGAC
GCCACACGTCGTTGTTCGGGATGTAGCGAAGCGAGGCCAGGTGCTCCACCGGCTGGTGGG
TCGGGCCGTCTTCGCCCAGGCCGATCGAGTCGTGGGTGTAGACGTGGATGGCGTGCGCCG
GGATCAGCGCGCTCATGCGCACGCCATTGCGGGCGTAATCGCTGAACACCAGGAAGGTGG
CGTCGAACGGAATGAAGCCACCGTGCAGGGCCAGGCCGTTGGCAATGGCGGTCATGCCGA
ACTCGCGCACGCCGTAGTACACGTAGTTGGCGTTGGCGTCGTCGCTGGCAACCGATTTGC
TGCCCTTCCAGAGGGTCAGGTTGGAGTGCGCCAGGTCGGCCGAACCGCCGACGATTTCCG
GCAGCAGCGGGGCATAGGCTTCGATGGCCAGCTGCGAGGCCTTGCGCGAGGCGATCGTCG
GGCCTTCCGCGGCCACCTGGGCGATGTACGCATCGGCCTTGGCAACGAAGTCGGCCGGCA
GTTCGCCATGCGAGCGGCGGGTCAGTTCGGCTGCTTCAGCCGGGTACTGGCTGGCGTACT
TGTCGAACAGCTGTTCCCACTCGGCCTGGCGCAGGGTGCCGGCGCCATTGGCGCGCCAAC
CGTCGTAGATCGCCTGCGGGATCTCGAACGGGCCGTATTCCCAGCCCAGCTGCTTGCGGG
TGGCTTCCAGCTCGTCCTTGCCCAGCGGTGCACCGTGGCTGGATTCCTTGCCCGCCTTGT
TCGGCGAACCAAAACCAATGGTAGTGCGGCAGCAGATCAGGGTCGGCTTGTCGCTCTGCG
ACAGCGCGGCCTCGATGCCGGCCTTGATGCTGTCCGGGTCATGGCCATCGACGTCGCGGA
CCACGTTCCAGCCATAGGCCTCGAAACGCTCCGGGGTGTTGTCGGTGAACCAGCCCTCGA
CGTTGCCGTCGATGGAGATGTGGTTGTTGTCCCAGAAGCAGACCAGCTTGTGCAGGCCCC
AGGTACCGGCCAGTGAGGCCGCTTCATGCGACACGCCTTCCATCAGGCAGCCATCGCCCA
TGAACACCCAGGTGCGGTGGTCGACCACTTCCAGCTCCGGGCGGTTGAAGCGCTGTGCCA
GCAGCTTCTCGGCCAGGGCGAAGCCCACGGCATTGGCGAAACCCTGGCCCAGCGGGCCGG
TGGTGGTCTCCACGCCCGGGGTCTCGTGGCGTTCCGGGTGACCGGCGGTGTGGCTGCCCA
GCTGGCGGAACAGCTTCAGCTGCTCGATCGGCAGGTCGTAGCCGCTCAGGTGCAGCAGCG
CGTACTGCAGCATCGAACCGTGGCCGTTGGACAGCACGAAACGGTCGCGGTTGAACCAGT
GCGGGTTGCTCGGGTTATGGCGGAGGTAGTCGTTCCAGAGGACTTCGGCGATGTCGGCCA
TGCCCATGGGCATGCCGGGGTGGCCGGACTTTGCGGTTTCAACCGCATCGGCGGCAAGGA
AGCGGATGGCGTTGGCCAACTGGCGACGGGTAGGCTGCGTCATGGTTCTGTCGGAATCGG
GAGGCGGCCGCGGACGTGCGGGCGGCCTATTGTCCCATAGTCGCCGGGCGGGGGGTCAGT
TCACCTTGCCCGGTCGTGCCGGCCGCTGGCCCGCAAGGACGTGATCTCCGCCGGATTCCG
CATGTGAAAAGGGGCCGGAGCCCTTTCCCCTGAGGAAAGGAATCCGACCCCGATCAGGTC
GCCAGGAGGGGCGTTGGACTCAGTCCTGCTGCGGACCCAGCGCCGGGCCATCGTGCGACT
CGCCCTTGGCCACCAGCGTGGTCAGGGCCAGGTCGCCGGTCACGTTCAGCGCGGTACGGC
ACATGTCCAGGAAGTGATTCACGCCCAGGATCAGGCCGATGCCCAGCGGGTTCACACCGA
CCATCGCGCAGATCATCGCCACCACCGGCAGCGATCCCGACGGCACGCCGGCGGTACCGA
TGCCACCGAGGATGCAGACCGCCATCACCATGATCTGCTGGCCGATGCTCAGGTCCACGC
CGAAGAACTGGGCCAGGAAGATCACCGTCACACCCTCGAACAGCGCGGTGCCGTTCTGGT
TGGCGGTGGCACCCACGGTCAGCACGAAGCGCGACACGCGCTGCGGCAAGCCCATCTGGT
CGGCCACGCGCAGCGCGGTCGGCAGGGTGGCATTGCTGGAGGCGGTGGAGAACGCCATCA
CCGTTGCTTCCTGGGTATCGCGGAAGAACGACAGCGGCGAGCGGCCGGACAGCCACACCG
CGGTACCGTAGGTCACGATCATGTGCAGACCCAGCGCCAGCACCACCACGCCCACATAGG
CACCCAGGCGGATGATCAGCTCGAAGCCGAACAGCGCGGCCAGGTTGAACATGAAGCAGG
CCACCGCATAAGGGGCCAGGCGGATGACCAGGTTGATCAGGGTCATCGAGATTTCGAACA
CGCCTTCGATGGCGCGGCGCAGCGGGGCAACCTTTTCATTGTCGGTCAGCACCATGCCGA
TGCCGAACATCAGCGCGAAGAACATCAGCGACAGGATCGCGCCGTTGTCCGACGCGGCCT
GCAGCACGTTGCTCGGCACGATCGACAGCAGCATGTCCATGCCCTTCGGCGTGCCGTGGA
TGCCAGCGACGATTTCCTTGCTGCGCTCGGCGTTCTCCGAGAGCATCAGTGCCGCAGTCT
GCGGATCGACGCCCGCGCCCGGCTTGAGCAGGTTGACCAGCACCAGGCCGATGCCCACCG
CGATGCCGGACAGCAGCACGGTGTAGGCCAGGGTCTTCCAGCCGATGCGGCCGAGGGCGC
GGATGTCGCCCATCTCCGACACGCCCATGATCAGCGCCGAGAAGATCAGCGGCACGATCA
GCATGAAGATCAGGTTGAGGAACAGGCCCGACGCCGGGGTGGTGACGTAGTCCATTACCC
ACTTGGCACCAGCCTGCAGACCATCGACGCTGCCGCCCAGGGCGTGCACGATCAGTCCCA
GGACCAGGCCGATCGCAAAGCCGATGCCCATCTTCCAATGCAGGGGCAACTTCTTCTTGT
CGGCAGCAGCTGCTGTCATACGCGGGTTTCCTCGAAAAATGAATGCACTCTAACAAAGCG
CGCAAGCGGCGCCGGTTCAGGTTCGCCGCGGCGGATACAGCGGCGCCAGGTCAGTGTCGG
CGGTGCCCGCAGCCGCCGACCAGTGCGGTCCGTCACGGAAGACCTCGCGCAGGCGCGTGC
GCAGCGGCGCCAGATCCCCCTGCCCGCCCCACCGCGCCTGCTGCAGGTCCTGTAGCACTT
GACGCTGGGCTGCATCCCCAAGCCGCGCGATGACCTGCTCGATGCGTTCCACACCAGCCA
TCGCACACAGCTGTGCTTCCACCTGGTCGAAGCCCTCGCCATCCAGCGCGCGGCGCAGTT
CTGCCAGGCCGGCACGCCCGCCCGCCGCAGTCGGCACAGAGGGCTTGCCCGCTACTGGCG
CCACTGCGCGCGGGCGCCGACCACGCTGCCAGCCCCACAACAGGGTCAACAGCCACAGCA
GCGCCAGGCCAATGGCCGCCGCCATCCACGGCCACGGACGCTCGGACAGGCCGCTGGCAC
GTGGATCAGTCGCGGCGATACGCGTGTCCTGTCCATCAGTACCGGGCAGCGTGGCATCGG
TGTCGATCGGCGGCAGCGGTGCCGGCGAGGCAGTGCCCGCACCGTTACCGGCCGCAACGG
CCAGCGTCAGGTCCGGCAGCTTCGCTTCCTGCGCCTTACCGTTACGCACATCCCACCAGG
GCAGGCGCGGCCCCGGCACCACCAGCGAACCCGGCTGGCGCGGCACGATCGAATAGCGGC
GGGTGATCTTCAGGCGCGGCGTGCTGCCGTTGAAGGTCTCTTCGTACTGTGCCGGTTCGG
CGAACACCTGCGCATTGGCGCCGACATCCGGCACCGGCAGGTCGGTGAACTGCGCGCGCG
TCGCGCCTTCGGCAACCGCTTCGACCACCACGTTGGCGGCCTCACCGGTGCGGGCACTGG
TCGGCGCACTGGTGTAGCGCAGCTGCAGGCTCTGCAGTGGCAGCCACGGCTGCGGGGCCT
GCGCCGGCTGGGCCTGCACCTGCAGCGTGCGGTCTGCGCCGGTGGCATTCATGCGGCCAT
CGCCACCGCCGAAGAAGTCGTCGAAGAAGCCACCCGCACTGCGCCCACTGAAACGGGCAC
CGGCCAGGCGCAACGCGCCGCTGCGCTCGGGGATCAGCAGGAAACGCCGTTCGACCACGT
TGTAGCGGCGCCCGTTGACCTGGCGTACATCGGTGCGGTCGTCGCCCACACGCTGCAACG
ACGCACCCGCCGGGGTATCCAGCACCAGCTCGCCGGAGGCCAGCTGCGAGGCGAAGTGCA
GCCGCACCACCACGCCCACGCTCTGCTGCACATACGGCGTATCGTCATCGACAACGGTTT
CGATGAAGGCCATCGCATTGCTGTCGGGCCCCGCCACGGCGGCCGCATCGACCTGCAGCG
TCAGCGGTGCGGTGCGCACACTGCCCACCTGCAGGCCCGGTACCACCAGCGCACCACTAC
GTCGTGGTGTCAGCGCCACGCCATACAGGTTGCGCTGCTGCATGCTGCCATTGCTCCATT
CCACCTGGCGGCTGCTGGTCTGCCCGCTCAGGTCGAAGTCGGTGCGCAATGGCGTGAAGT
CAGGGGCGCCCTGGTCGCTCTCGATATTGAGCGTGGCCGTGTCGCCCATCGCGATGCGGT
CGCGGTCCAGCCACGCGCGCGGCTGCGCCCAGGCCAGCAGCGGCAGCCACAACAGCAGCG
CCGCCAGTACCTGTCGAGGCCAGTGCCCGTGCATGTTGATCGACCGCGTCATCGCCCTTC
CCTCTTCCTGCGTTCGTTTTCCAGCTGGAACTTGGCCCGCAGCAATGCGCCCGGATCATC
CGGCACACGCCGCATCCATGCCTCCACCGCCTGTTGCTCCTCGCGCTGGCGCGGCGTGCG
GCCCTCACCACCCGGCACTGGCTTGCCGCCCTTGCCGGCCTCACCCTCGCGTGCCTGCTG
CATCGCCTGCTGCATGCGCTGGCGCTGCTGTTCATCGGCCTGCGCCTGCGCCTTGGCATC
TTCCACCTGCGGCGGTGCCTGCTGGCCATCGCGGCCACGTTCGCCAGGCTGAGGCTCCGA
CTGCGCGTTGTTGTCACCCGCCTTGGGCTGGCCCTGCTGGCCCGACGGCGGCTGGCCCTG
GCCGGGTTGCTGCTGGCCCTGCTTCGGCTGTCCCTGTGGGTTCTGTTGGCCCTGCGGGCC
CTGCGGTTGTTTCTGCTGCCCGTTCTGCGGTGGCTTCTGTTGATCCGGGCCTTGGCCGCC
CCCGGATGGCCTGCGCTTGCGTGCAGCATCGACCACGGCGCGGTTGGCCACTGCATCGGC
CATGCCCGGATGCAGCGCCAGTGCGCGGTCGTAGGCGGCGATCGCTTCGTCGTAGTTGCC
TTCGCGTGCCAGCGTGTTGGCCAGGTTGTACCAACCGGCATCGCTGTCGATGCCTTCGAA
CTGTCTGCGTGCAGTGGCGAAGTCGCCCTTGCGGTAGGCCTGAACCCCCTCGGCCAGGCG
TTGATGCTGCAGCTGGTCGCTGCGCTTCCACAGCGTGCCCTGCGCCGGCTGCGAGACAGG
CGTCGCAGGGGCCTGCGCCTGCGCGTCATTCATCCATGGCAGCAGACCCACCGCGAGCAC
CGCAGCCAGCACCGCGCGTCGGCGGAAGGCCAGCAATGCCAGCAGCATCACCGGCGGCAG
CAACCAGAAGCCTTCGTCACGCCACTGCTTGCCTTCGCCCGGCCGCTGCGCCGCCGTGCC
GTCGCGCGCGTCGAGTACACCGAGCGCACGCAGATCGCTGTCATCGGCAGAGATGCGCGC
ATAGCGGCCGCCACCGGCAGTGGCGACTGCACGCAGGCTGCCCTCATCCAGCGCGGCCTG
GCGGATCTGCCCATTGCCATCGCGGTAGGCCGCACCGGCAGGCGTGCCCAGGCCCAGCAC
CGACACCTGCAGGCCCAGGCTGCGTGCCTGCGCCGCCGCCAGTGCAGCTTCGCTGTCCGC
CTGATCGCTGACCAGCAGGATCTGCCCCTGCAGCGCGCCGATCTGCCGCATCAAGCGTGT
CGCCCAGTCGATGCCGCGGTCGGCACGCTGGCCATCACGCGGCATCACGTCCGGCGACAG
CGCATCCAGATACAACGCAACATTGCTGCCGTCGTCGGTCAGCGGCGCCACGGTGTAGGC
ATCATCGGCATACACCACCAGCCCCACCTGCCCGCCCTGGCGCGCGCGCAGCAGCTCGCC
CACTTTCGCCCGCGCCTGCAGCAGGCGCGACGGCGGAAGATCGGTTGCCGTGATCCGGCT
GGACAGGTCCAGCACCACCAGCAGCGGTGCGCTGGCCTGGAACATCGGTTGTGCCTGCTG
GCGCCAGCTCGGCCCGGCCATGGCCAGCGATGCCAGTGTCCAGCCCAGCAGCAGCGCCCA
TGGCAGGCGCACTCGCCGCTTCGCGCCCGCGGCCAGCAGATGTGGCAACAGGTGTGCGTC
CACCGCCTGCCGCCACGCATCACTGCGTCGCTGCCGGTACACCGCGAGCGCGAGGATCAG
GGGCAACGCCAGCAGCGCCCACAACCACTCTGGTCGCAGGAAGTGCAATGCGCTCCAATC
GGGGAGATTCGAAGCAAACGCGATCATCGGCGACGCTCCGGCCACAGCCAGGCCAGCACG
CCCAGCAGCAACGCCAGCCCCAACGGCCAGGCATAGCGTTCTTCGCGCGGACGCAGGCTC
GGCCCCTTCGCGGCGACCGGCTCCAGGCGATCGAGCTCGGCGTAGATCCCGGCCAGCTGC
GCGGTGTCACGCGCGCGGAAGAACTGGCCACCGGTCATGCTGGCGATCTTCTTCAGGGTG
GCCTCATCGACCGGATCCTGGTCGGTGGAAATCGGGATACCAAACAAGCGCATGCTGCCA
TCGCCGCCGAATGCAACCGTGTGGATGCGCACGCCTTCGGCGCGCGCGACTTCCGCGGCG
CGCAGCGGCTCCAGCACACCGGCGTTGCTGACACCATCGGTCAACAGGATCAGCACGCGC
TGTCCCTCCGGCTGGCTGCGCAGGCGCTTCACCGCCAGGCCGATGGCATCACCGATGGCG
GTCTCGCGCCCGGCCAGGCCGACCACGCTGTCGCGCAGCTGATCGCGCACGCTGGCCAGG
TCTGCGGTAAGCGGCGTAAGCGTGTAGGCGCGATCACCGAAAATCAGCAGGCCGACGCGG
TCGCCGGCACGACGATCCAGGAAGTCGGCCAGCACGGCCTTGGCCGCGGTGAGGCGATCA
ACCGCCTGGGCTCCCAGCACCATGTCACCCTCGCCCATGCTGCCGGACACGTCCATCGCC
AGCATCATCTGCCGGCCCTGCTGCGGCGGCGTGATGGCTTCGCCCAGCTGCTGCGGCCGT
GCCAGCGCGATGCACAGCGCGCACCAGCCCAGCCATAGCAGCAGCGTGCGCAGCCACGAC
ACGTCGACGCGGCCCCCACCGGACAGCGCTTCGAGCTCGGCGGCGGCGTAGGGCACACGC
AGCGCGGCGCCCGGTTCTGCACGGCGCTTCCACCAGCGCATCAGCAACGGCAACGGCAGC
GCGAGCAATGCCAGTGGCCATGCCAGCTGCAGGTCCGGCCATGGCCAATAGGTCGTCCAG
AGGTTCATCGGCGGCGCTCCAGCAGCATCGCCAGATAGCGCTCGCGGGCCCAACTGCGCA
CGGCCGCCACGTCGCTGCTGTCGACGCGTGGGCGATACGCGCCTTCGGCCAGCAGGCTGC
GACGCGCATCGGGCAACGTGCCCTGCGGGTCTACACGCTGCCACCAGGCATCATCGCGCA
GCGATTCACTGCCCGGCTTTGCACGGCGTGCGGCACGGCGCAGCAATCCGGCAATGGCCG
CCAGTTCGGCCGCAGCGTCGGTGGTGGCTGCCAGTTCGCTATCGAACAGCTGCAACCAAC
GCTGGCGGCGACGGCGACGCCGCCACATCAGCACGGCGATCACCAACAGCACCAGCACAA
CCGCCGCGCCGACCATCAGGTAACCGGGGGCAGGCGGCCACCATGAAGGTGCCGGTGGCA
ACTGCACATCGCGCAGCGGCAGCGCGGCGCTCACGCCGGCACCTCGGTCGGTGATGGCGC
CAGCCACGCGTCGCTGGGCGCATCCGTGGACAGCACCTGCACATCGACACGGCGTGCGCC
GAGCTGGCGCCGCAGTTCCTGCAGCGGTTCGACGAAGTGTGCCTGCCAATGCGCCTGCAC
TTCACTGCGGCGCAGGTCGAGGCCGATGCGCTGCTGTGCGGTCTGGAACTGCAGCGCCGC
CGAGGGGGGATGCAGTTCCAGCGGATCAACCAGCAGCACCAGGCTGAGATCGTGATGCTG
GGCCAGCGCGCTCCAGCGCGCGGGCGGAATGCGGATGGCCTGCTGCGGATCGGCCAGCAC
CAGCATGCGTGCCCCCGGGCGCAGCACGCGACCGGCATGATCCAGTGCACGCGCCAGGCC
CAGATCGTCGACCGGCGGCTGTGCATACCAGCGGGTCAGCGCGTCGAGCACGCGCAGCAC
GCCGCGTGGCCCGCCCGCAGGGGCAATCGGCGCTTCGCGGTCACTGCCGCGCAGCGCACC
CACGCGGTCGCCGCGGCGCTGCGCCGACCACGCGGCAACCGCACCGGCACGGGCGGCCTG
TACCGATTTGAAGCGCACGCGCGTGCCGAAGTACAGCGCCGGCGACGTATCGGCCACGAT
CAGGCTGACCCGCTCGCGCTCGGCCTGGAACAATTTGGTATGGGCGCGGCCGGTGCGCGC
AGTCACGCGCCAATCGATGTGGCGCGCGTCGTCGCCAGCTACATATTCGCGCGACTCGGC
GTATTCCATGCCGCGGCCGCGCAGTTGGGACGGTGCCTGGCCCGCGTTGCCGGTGCGGCC
ACGGCGCGGCGGCGGCGGACGCTGTGCCAGCCGCCGTAGCGCGACCAGTTCGGCCAGCTG
CGGGCGCAGCCCGTCACCTTCGAGCGCGGACGGTGCCTGTTCCAGGGATGGATCGGTCAT
GCGCAGGCTCAGGGTGCCGGCACCCGGGCCAGCAGCTCCTGCACCAGGCGCTCGCCGTCC
CAGCCCTCGGCGGTGGCTTCATAGCTGGGCAGCACGCGATGGCGCAGCACGTCGGCGGCG
ACTGCACGCACGTCGTCGGGCGTGACGAAGTCACGGCCGGCCAGCCACGCCCGCGCACGG
GCACAGCGCTCCAGTGCGATGGAACCGCGCGGGCTTGCCCCCCAGGCGATGCGGCGGCCG
AGGCCGGCGTCGTAGCGCGCGGGATCGCGCGAGGCCAGCACCAGTTCGATCAGGTAGCGC
TCCAGTGCCGGTGCCATGTGCAGGTCCAGCACTTCGCGGCGGGCGTCGAACACGTCCTGC
ATCGGCATCTTGTCCGGCGCCGGCGCAGCCTCGCCCAATGCACCACGGGCACGCTCACGG
GCCAGCCGCAGGATTTCCGATTCGGCGGCCTGGTCCGGGTAACCGATGCGCACATGCATC
AGGAAACGGTCCAGCTGCGCTTCCGGCAGCGGGAAGGTGCCCTCCTGCTCGATCGGGTTC
TGCGTGGCCATCACCAGGAACAGCGGCGGCAGCGCATAGGTATGGCGGCCAACCGTGACC
TGGCGCTCGCCCATGGCCTCCAGCAGCGCCGACTGCACTTTGGCCGGTGCCCGGTTGATC
TCGTCGGCCAGCAGGATCGGGTGGAAGATCGGGCCGGGCACGAACTCGAAGCGGCCCTCC
TGCGGGCGCCAGATCTCGGTGCCGGTGAGGTCGGCCGGCAGCAGGTCAGGGGTGAACTGC
ACGCGGGCAAAGTCTGCTTCCAGGCGCGAGGCCAGTGCACGGATCGCCGTGGTCTTGGCC
AGGCCCGGCGCGCCCTCCACCAGCAGATGGCCGTCGGCCAACAATGCAATCAGCAGGCGT
TCGACCAGTGCCGCCTGGCCGACGATCTCGGCCGACAGCGCGTCGCGCAGCTGGGTGAAC
GCCGCATGCAGGCGGGAGGTGGCCGGCGCGGGCGGCGGCGAGACGGTTTCGGGCATCGGC
GGTGGCAGGTTCATGGGGGCCTTTGACCGGCGCAGGACGGCACGGGTTCCCGACATCATC
GCAGGGTGCCCTGCGATTGGCATCAAGAACCGCTGAACAGCCGTCCACGCTGGGCATGGA
TCTGCTTCGTGCATGCCGCCAGCCCAAACGAAGAAGGGCCGCACGGGGCGGCCCTTCTTC
GAAGACTCCGGTGCGACGGCTCAGTTCTGCTTGGCCACGCGCAGCACCTTCGGGGTGACG
AACACCAGCAGCTCGGCCTTGTCCTTGTTGCGACCGCGCTTCTTGAACAGGTTGCCCAGG
AACGGCACGTCGCCCAGGAACGGCACCTTGCTGATGCTGTTGCGATCGGTGAACTCGTAG
ACGCCACCGATCACCACGGTCTGCCCATCCTCGACCAGCACCGCGGTGTTGACTTCGCGT
CGGTTGATCGACGGCACGGTGCCGTAGCCCTCCAGCTGGATCAGCTGGTCGACTTCGTCC
TTCTTCACCTGCATGTTGAGGAACACGCGGTTGTCGTTGGTGATGGTCGGGGTGACCTTC
AGCTCCAGCACCACTTCCTTGAACTGGACGTTCGGGGTCGCCACGCCGCCAGCGGTACCA
CCGCTGATGGTGACGTAGCCGATTTCCTTGCCCTGCTTGATCATCGCTTCGCGCTGGTTG
GTGGTGACCACGCGCGGGTTGGAGATCACCTCGCCTCGCGACTCCTGCTGCATGGCCGAC
AGCTCCACGTCCAGCAGGTAACCGGCATTGAGGATGGACAGTGCCAGCGAACCCGGGTTG
CTGGCGGCAGCCACCGGCAGGTTCCAGTTCAGGCCACGGGTGATCGCCGAGCCGGACTTC
ACCGGCGGCGGGCCGACCCGGCCACCGGCTACCCAGTCACGCTCGGCCTTGGCATTGGCC
AGGTCGGTCGCAACCTGCGACTCACGGGTCTTCGCATTGGCATCCAGGCTACCGCTGAAG
TACACGTTGTCGCGGCTGCCGCTGACACCGAACTTCGCGCCCAGCTCGCGGGCGAAGGTG
TCGGTAGCGATGACGATGCGGCTTTCGATCAGCACCTGGTCGACCGGACGGTCGATCACG
TTGATCAGCTCGCGCATGCGCGCGATCTTCTTCGGGATGTCGCTGATCATCAGCGTGTTG
GTGCGCTCGTCGGCCACGATGCGGCCGCGCGAGGACAGGAAGCCACTGTCTTCCTGCGAG
GAGCTGCCCGAACCACCACCACTGCCACCACCACCGCTGCCGCCGATGCCCTTGGCCTCG
GTCAGCGCTTTGAAGATCTGCGTGGCGCTGTGGTAGTTGATCTGGATGTAGTCGGTCTGC
AGGTCTTCGCGGTTCTCGATGGCGATGCGCGCGTCTTCCTTTTCCTGCTCGAACTTGGCC
AGTTCGGCCTGCGGCGCCACCCAGATCACGCTGCCGTCGCGACGCTTGTCCAGGCCCTTG
GCGCGCAGGACGATGTCCAGCGCCTGGTCCCACGGCACATTGACCAGGCGCAGGGTCACG
TTGCCCTGCACCGAGTCGGACGCCACCACGTTCAGGTTGGACTCCTCGGCGATCAACTGC
AGCACGGTGCGCACCGGCACGTCCTGGAAGTTGAAGGTCACCGGCTTGCCGGTGAAGCCG
CGCTGGCCGACGGCCTTGGCCGCCTGGGTGACGCTGCCGGCGGTGACCGCACCCACGGCG
GCCTGGGCCTGGCGCGGGCTGATCTCGACCACGTATTCGTTGCCGCTCTGGTAGGCCAGC
GACTCCACCGCGCCACCGGTGCTCAGCACCAGCTGGGTGCCGGCGCCCGACGGCTTGGCG
TCGATGCGCTGTACCGGCGTGGCGAAGTCGGTGACGTTCATCGGCTTCTGCAGGTTGGCC
GGCAGTCGGGCATTGCCGACGTCGACCACCACGCTGTTGCCCTGCGTGCGCAGGTCAGGG
ATCGCGCCCTGCCCGTCGAACTGCACGATCAGGCGCCCGGCGCCGTCATCGCCACGCTTG
AAATCGATCTTGGCCACCGACAGGCCCGCCGGCGCGGCGGCCGGTGCCACGGTGGCGCCC
ACCGGCTTTTCCGCCGGTGCGGCAGCCAGCGCCGGAGCGCAGGCCAGCATCAGCGCGACT
CCCAGCGCGCTGACACGGTTCAAGGTAGAGCGCCGGATGGGACGCAGCCCCTTGGCTTGG
TGAAAGGTCATCGTGCTATCCCCAGTAAACGATCATTGATCTTCAAGCGAGAGCGTTGCC
GGCCGTTCCAGCCAGCCACCCGCGCCATCCGGCACCAGTTCGATCAGCTCCACGCGGTCT
TCGAAGACCGCCGTGACCCGCCCGTCGCTCTGCCCCAGGTAACCGCCCGGGCGAACCCGG
TAGGTGACCTTGTCCGGCCCCATCACCAGCGCCACGGTACCTGCGCCGGTACCGATGGTG
CCGACCATGTCCAGCGCATCCAGCGGGAAGCCTTCCAGCGGCTCCTTGCGTCGGTTCGGG
TCCGGTCGCAATCCGCCATTCCCCTGCTGCGGATTGGTCCAGGCATCGGTGAACGGATCG
CGCATGCCCTGCGCGGAGTATTCGAAGGTCTCGAACTGCTGCATCACCGGCAGCGGCTCC
AGCGGTTGCGCCGGTCGCGCGCGCTCGCCTTCCACCCACTTCTCAAGGTTCGGTGCGTCA
CCGGGCGTGCTGGTCACGCCACGGCCGCAACCAGCCAGCAGCAGCACAGCCAGCACCATC
GCACCACGTACGGTCTGCGCGCGCATCACTTCTTGCCCTCCTTGCCAGCGTCGGCCGCCT
GCTGCGCCTGCACCTCGGTCTCGTCCAGGTAGCGGTAGGTCTTGACCGTACCGGACAGTT
CCAGTGCACCGCTGCGGACGTTGCCGCCGGTCTTTTCCTTGGGCTTGAGGTTGATGTCAT
GCATGGTCAGGATCACCACCCGCGGCAGCGAGGCCACGCCACTGACGAACGCGCCGAACT
GGTGGTAACTGCCCACCATGCGCAGCTTGATCGGCTTCTCGGCGTAGAACTCCTTGATCT
GCTCCTGCTCCGGCTCGAACAGCTCGTTGGTCAGGCCGCTGGACAGCGCGGTCTGCGAGA
TGTCGATGATCAGGTCGGGCATTTCGGTCTTGCTCGGCAGCTGCCGCAGCATCTGCTGCA
GCACCTGCTCCATCTGCGCCAACTGCTGCTTCAGCGGCCCCAGGTTCACCGCGCGTTCCT
GCTGCTTGGTGAACTCGGTGCGCAGCTCGACTTCCTTCGATTCCAGGCCGGCCAGTTCTT
CGCGCTTGCCGCTGATCAGCAGCATCCACGCCACGAACATGATGACCAGCGCCAGCAACG
AGCAGAAGACGATCTTGGCCTTCTGCGGCCAGTTGCCGATGTCGTTGAAATCCAGGTTCT
TGATGTCGATCTTCTGGCTCATGCGCGGTCCCCCTGCAGCAGCGCATTGAAGGCCTGCGG
CGGCTGCGCCAGGCGGCTGCCCTCAGGCTTCGGGGCAGGTGCCGGGGCCGGAGCGGCCGG
TTGGTTCGGCTTGGCCGGAGCGGCCGACGGTGCAGCAGCCGGTGCGGCGGGAGCCGCTGC
CGGCTGGCCCGCTGCCGGAGCCGCAGGCGTCGCGGCATCCGGACCTGCGGCCAACGGTGC
CACCGGTGCCGGGGCAGCCGTCGCCACCGAGCCATCGGCGTTCAGGCCCGGCGTCGCCGA
CACCTCTTCGCTCTGTGCCGGCAGTTTCACCTTGACCACGAACACGTAGGGCAGCGCCTT
GATGTCGGCCAGCGGGCCGGCCTTGCCGTCCTTGTCCTTCTCCGGGTCGCGCGCTTCGAT
GATCGACAGCTCCGGGTTGGTCATCCAGCCGGAGGTCTCCAGGTTGCGCATGTAGGCCGA
AACGCGGGCGTTGGACTGGGTGCGGCCTTCCAGCGTCAGCACATCACCCTCCTGCTTCAG
CGCGGTCAGCACCACACCGTCGGGGATGGTGCGCACCAGCGCGTCGAACAGGTGGACCAT
CTGCGAGCGCTTGGCCTGCAGTTCCTCGATCACCTTCTTGCGGGCCAGCAGGCGTTCCTT
CTGCGCGTCGAGGCGATCGATCTCCTTGTTCTGTTCCTTGACCTTCTCGATCTCGGCTTC
CAGATAGGCATTGCGGTCCATCTGGCCGCTCACCTGACGGTCGTAGTAGAACCAGATCAT
CAGCGACAGCAGCAGGCCACCGACGGCGGCCATGCCCAGCATTGCGTAGAACTCGCGCTG
GCGTTGCTTGCGCCGCTCGGCGCGCCAGGGCAATAGATTGATGCGTGCCATCAGTCAAAG
CTCCTCAGCGCCAGACCGGTCGCGATCATCAGCGCGGGGGCATCCTGGGCCAACGCATGC
GCGTTCACCTTCGGCCCCAGGGTCATCTGCGCCAGCGGGTTGGCGACCACGGTCGGCACG
CCCAGCTGTTCCTCGACCATCTCCGGCAGGCCACCGAGCACGGCGCAGCCGCCGGCCAGC
ACGATGTGATCGACGCGGTTGAACTCGCTGCCTGCGTAGAAGAACTGCAGCAGGCGGCTG
ATCTGCTGGACCGTGGCTTCCTTGAACGGCTCCAGCACTTCCATCTCGTAGCTTTCCGGC
AGGCCGCCCTGGCGCTTGGCCAGCCCGGCTTCCTCGTAGCTCAGCCCGTAGCGGCGCATG
ATCTCATCGGTCAGCTGCTTGCCACCGAACACCTGCTCGCGGCTGTAGAGGCTGCGGCCG
CCGCGCAGGACATTGAGGGTGGTCATGGTGGCGCCGATATCGACCAGCGCGACCACGCCG
TCGATGGATACCGGCAGCTCGCTGGCGACCAGGGCGTAGGCGTTCTCGACCGCGAAGGCC
TCCACGTCCATCACCTTGGCCTGCAGGCCACCGAGTTCCAGCGCCGACTGGCGCAGCTCG
ACATTCTCCGAACGCGACGCGGCCAGCAGCACCTGGACCATCTCCGGGTTGTTCGGGATC
GACCCGATCACCTCGAAGTCCAGGTTCACTTCCTCGATCGGATACGGAATGTAGTTGACC
GCTTCCAGCTCGATCTGGGCTTCCATGTCGTTTTCGTCGAGATCGGCCGGCATCGGGATC
ACCTTGGTGATCACTGCCGACCCCGCGACGGCGGCAGCGGCCAATTTGGCCTTGCTGCCT
GAACGGTTCATCGCCCGACGGATGGCCTCACCCACGGCCTCCACTTCAACGATGTTCTTC
TCCACCACCGCATTCGGCGGCAGAGGTTCCACAGCGTAATGTTCCACGCGGAAACGATTG
CCGCTGCGGGACAGCTGCAAAAGCTTTACCGCAGTCGAACTGATGTCGACGCCTACGAGC
GGCGACTGACTTTTTGGGATGAGCCCCACGGTTTCTCCCCTGCCGACGGGCACTTGGACG
CAAGACCTGCGCCCAAGCATTAATAACGTATTCTTAGCAAATGGCAACGGCCCTGCTGTG
AATTCCTTCACGGATTCACCATGCAGCCCCTGACTGTTCCCCTTGCGCTCCCCGGTGCCG
ACCCCAGCCGGCACCTTGCGTAATCTATACTCTGCGACCACGAAATTCGCAATCGGAATC
TGAACCCGATGACTCGACTCCGCCGCTGGCTGCGCTGGATCTTCCTGATTGTCCTGGTCC
TGGCGCTGATCGGCGCGGCCGCCGTGGGCGGTCTGTACTATGCCGTTTCCTCCAAGCTTC
CCGACGTGCAGACCCTGCGCGACGTGGAAATGCAGGAGCCGATGTACGTCTATGCTGCCG
ATGGCAAGCTGATGGCGGTGTTCGGCGAGACCCGGCGGACCCCGATCACCATGAAGGACG
TGCCGGAGAAGCTGAAGCAGGCCTTCCTGGCCACCGAGGACGCCCGCTTCTACGAGCACG
GCGGCGTGGACTACATGGGCATCGGCCGGGCGGTCTGGCTGCTGGCCACCACCAGCGACA
AGCGCGTGCCGGGTGGCTCCACCATCACCCAGCAGGTGGCCCGCCAGTTCTTCCTCAGCT
CCGAGTACAGCTACACCCGCAAGCTGGCCGAGATCCTGCTGGCGCGGAAGATCGAGTCCG
AGCTGAGCAAGGACGAGATCTTCGAGCTGTACCTGAACAAGAGTTTCTTCGGCAACCGTG
CCTACGGCGTGGCCGCTGCCGCCGAGTTCTATTACGGCAAGAAGCTGAACGAGCTGGACC
TGGACGAGATGGCCTCGCTGGCCGGCATCCCCAAGTTCCCCTCGTCGGGCAATCCGATCT
CCAACCCGGAACGTGCCCGCCAGCGCCGCGACAACTACGTGCTGCAGCGCATGGCCGACC
TGAAGTTCGTCAGCCAGGCCGAGGCCGACGCGGCCAAGGCCGTGCCGATGCACGCCACCG
CGCATGAGCCGCCGGTGCAGGTCGATGCCCCGTACGTGGCCGAGCTGGTGCGCCAGGAGA
TGATCGCCCGCTTCGGCGGCGACGTGGTCAACAAGGGCTATCACGTCACCACTACCATCG
ACTCCACCCTGCAGACCGCCGCGAACCAGTCGGTGCGCGACGGCCTGCTGCTGTACGACC
ACCGCCACGGCTGGCACGGCGTGGAGAAGCAGGTGCAGGTGGGTGCCGGCGAAGACGCCG
CCGCCCTGGCCGAGCACCTGCGCGGCATGTACGGCCAGGCCGGCCTGCTGCCGGCGATCG
TCGCCGGCACCGGCGCCGACGGCAGCGCCACCGTGGTGCTGGCCAACCGCAGCGAGATCG
TGCTGCCGGCCGGGGCCGCCAAGTGGACCAACAAGACCCCGGGCAAGCTGGTGCAGCGCG
GCGACATCGTGCGCGTGCGCGCCGGTGCCAAGGAAGGTGAGTGGCTGCTGGACCAGATCC
CGCGCGGCCAGTCCGCGCTGGTCTCGCTGGATGCCCACAGCGGCGCGCTGAAGGCGCTGG
TGGGTGGCTTCAGCTTCTCCGGCAACAAGTTCAACCGCGCCACCCAGGCCCGTCGCCAGC
CGGGTTCGAGCTTCAAGCCGTTCGTCTACGCAGCCGCCTTCGACAAGGGCTACAACCCGG
CCTCGATCGTGCTCGACGCCCCGGTCGTGTTCCGCGACCGCCGCGGCAAGACCTGGGCCC
CGCAGAACGACGGCGGCGGCTTCCGCGGCCCGATGCGTCTGCGCGAAGCGCTGGTGCAGT
CACGCAACCTGGTGTCGGTGCGCCTGCTCGATGGCATGGGCGTGGACTACGCACGCAAGT
ACATCAGCGAGTTTGGCTTTGCCGAATCGGAGCTGCCGCCGAACCTGTCGATGTCGCTGG
GCACCGCCTCGCTGACCCCGCTGTCGGTGGCGCGCGGCTACGCCGTGTTCGCCAACGGCG
GCTCGCGCGTGGACACCTGGCTGATCGACCAGGTCAATGACCGCGACGGCAGCCTGGTGT
TCAAGGAAAACCCGGCGCTGGCCTGCCGCGACTGCGCCGGCAGCAGCGACCAGCCGGTCA
ACCAGGTGGTGGACGGCTTCAACTTCGGCGCTCCGGCCCCGAAGGTGGACCCGGCCGCCG
CAGCCAAGGCCGAAGCCAAGGTCGAAACCCCGGCGGCACCGGCCAACCCGGATGCCCGCA
CAGCCCCGCGCGCGATCGACGCCCGCACCGCCTACCAGCTGGTATCGATGATGCGCGACG
TGGTCCAGCGCGGTACCGGCGTCCAGGCCAAGGTGCTCGGCCGCGAGGACGTGGGCGGCA
AGACCGGCTCCACCAACGACCACCGCGACGCCTGGTTCTCCGGCTTCGGTGGCCCGTACG
TGACCACCGTGTGGGTGGGCCGCGACGACTTCCGCTCGCTGGGCTACCGCGAATACGGTG
GCAAGGCCGCCCTGCCGATCTGGATCGACTACATGCGCACCGCGCTGAAGGACACCCCGA
TCGCGCAGAACGACCCGCCCAGCGGCATGGTCCAGGCCACCCTCAACGGCGCGACCGAGT
GGGTGAAGGTGGAAGACATGGACCGCCTGACCGACTACGACCTGAACCTCAATACGCCGC
AGGCCGACGCCGCCGCGTTCGACATCTTCTGAGGAAGGCTCCGGTGGGTGCCAACCATGG
GTTGGCACCGATGCGGCTGTAGAGCCGAGCCCATGCTCGGCTCCGGGCGCCTGCGGTAGA
GCAGCCGAGCATGGGCTCGGCTCTACAGGATCAACGACACCCGCTTGCTCGCCTCCATGA
AATACCCACGCGGATGTCACATCCTTGCGCTAGTCTGTAGCCAGGTCGCAACAGGAGTCA
TCGCATGCATCGCGCCCGTCAGCATGCTGCCAGCCAGACCCGCGAGCGGCGCCATCGCCT
CGCCCACGAAGCCGCCCGCCTGATGGCCGAAGGCGGCATCCGCGACTACCACCAGGCCAA
GTTGAAGGCCGCCAGCCGGCTCGGCATCCACGACGATGCCTCCCTGCCCCGCAACACCGA
GATCGAAGACGCCCTGCGCGAGTACCAGCGGCTGTTCTCCGGCCCCCAGCACGGCAACGA
ACTGCAGCGCCGCCGCGAAGCCGCGCTGCGTGCGCTGGAGTTCCTGCACGGCTTCGCACC
GCGCCTGGCCGGCCCGGTGCTGGAGGGCACCGCCGATGCCAACAGCCCCGTACAGCTGCA
CCTGCACAGTGACGACCCGGAAGCCGTGCACCGCTTCCTGGACGAGCACGGCATTCCCGC
CGAATCGCGGACGCGCCGACTGCGGATGGACCGCGAACGGAGCCTGGACGTGCCGGTGTG
GGTGTTCAGCGCCGAAGAGCTGACCTTCGACCTGGCCGTGCTGCCGTATGACGCCCTGCG
CCAGGCGCCCTTGTCGCCGGTGGATGAGAAGCCCATGCGACGCGCGTCTGTCGCACAGTT
GCGGCAGCTGCTGGCCGAGGCGGAGATCACCGCGTATATCGGGGGGTGACGGTTGCGCCG
ACCTTGGGTGGTTCCGGCCTTGGTGGGTGCGGACCGTTGGCCCGCACCGTGCATCAGGCG
TGCGGACACCTGGCCCAAGAGCAGCCGAGCATGGCTCGGCTCTACAGAAGGCGCGCTGCC
TGCTTCCTTCTTCTGGTGGGTGCGGACCGTTGGTCCGCACTGTGCATCAGGCATCCGGAC
ACCTGGCCCAAGAGCAGCCGAGCATGGCTCGGCTCTACAGAAGGCGCGCTGCCCTACCAG
ACATCATGGTGCTGCTCCTCCGGCTCATCGCCAAGCAGGCGCATCAGCCACGGTGCTCCC
ACCCGCTGCGGGTACGCCATCATCATCCGCGCGTGCATGTTCTGCAGATCGCCCAGCAAC
CAGGTCTGGTTGTAGACATCGCCGAACGGGTCCGACCACGCCGTCTGTATCCGCGCGCGC
TCACCGCCGTTGAGGTTGGGCATCCTGTCCAACGGCACCTCCAGCACCGGCTCCAGCCCC
CGGTTGATGGCCGCGTTCTCCGCCTCCGCCGCACGCATGAGCTCCAGCCGGTGGCTCACC
TGCCAGCATGGGAAGGGGAAGCAGCTGCCCGTGGCTTCGATGTACGCCGCCATGTCGGCC
AGCATGTGGGCTTTCAGCTGCCACACCCTCTCACTGTCCAGCAGTTGTCGCACCCGCAGG
GTGCGCAGCGTTCCCGCGCGGACGTCTTCCGGCGTGGTGAACGGCTCGCCCGGTGTCGGG
CCGCCATGCCGCACCAGCACGATGCGGTGGATCGCTTCCTGGGTGATGTTCTCCACGCGC
ACCGCGGCCGCCTCCGGATGCACGCGCGGTGGCGGCACGCTCGCCACCCGCCAGTGGTAC
CAGAGCACCAGCACCATGCCCACCAGGCACAACAAGGTGAACTGCACCCAGCGATCCAGA
TTGCGGGTGTAGTAGTAAAAACGCGCCCGCCACAGATAGAACGTGCGGTAGCTGATGAAT
CGGCTTACCCATCGATACATTGCCATCTCCTCGGCAAGGACCCCGGCGCGGCGGGGTTCA
TTACGCGCACCACGCCGGGGCTGCACGGCTTACCAGCCGATGCCCACGCCGACGCCCATG
CTGCGCTCACCGCTGTTGGTGAACGCACCATTGAGGCTGAAGGTGGCCGAACCCTTCTCG
TTCAGCACGCGCTGGTAGCCCACCGCCATCGCCGACTCACCCTCGCTGTAACCCACGCCC
GCACCCAGGCGGTTGTAGGTGGCCAGGCCGGCGGTATTCATCGCCATCGCACTCTGTGCG
CTGCTCATCGCCGCCATGCGGTTGAAGCGCTTGTCCATCTTGTCCAGGCGGCGTTCGAAG
GTGCTGATCGCACCATCGGTGTACTCGTTGGCACGGGCCAGCATCTTCTCCAGGTCGGCG
GTGTCGACCTGCGGCTTGGGCGTGTCGTCCTGCTTCGGCTTCGGCTGCGGGGCCGGCTTG
CCACCTTCACCGGTTGAGGCGATCTGCGGCGAGCCGCTGGTTTCCGGCGCCGGCGCGGTC
TCTTCGGTGGACGGCGAAGGCGTGGATGCAGCCGCCATGGCGCGAGCCTGCGGCTGATCG
TCGATACGCTGCTCCAGCCCATCCATGCGGCCGTTGATCTGCTGCTGCATCGAATGCAGC
TGGCCACCGTTGACCGCATCGCAGCTGCCGGCCGCGATCAGGCCATTGGCCACGTTGGAG
ATGACCATGCCGTTGGCACCGGCCAGTGTGAGCTGACGGGTACCGTCTGCGCGGACCGAT
GGGGTTTCCTGGAACACAGAGCGGAGCTGGGATTCGACCTGGTTCACCCGCGAGGTGGTG
CTGACGACTGCGCCGTCGAGCGCTTCCAATGCACCATTGAGCGTGGATTGGGACTGACCC
TGCACGTTGAAGCTGGGGCCGACGATGTTGCCGTTGGCATCGACTTCGCCGCCGAGGGCG
GAGAGTGCACCGCGCAGCTGGCCGACGGTGGCGGCGTTGTGGTTGGCGGTGCCGTTGGCG
ATGTTTACGAGGCGACGCCGCGCGGTCGCGTTGCCGAAGGAAGCAACTCCGACTTCTGTT
GCCGCAGAATTGGCGCCCAAAGCCAGAGATCCTGCTGCATCTGAGTCAACTACCGAGCCA
CTGCCGATCGCAATACCTCGTGCGGAGTGCACTTGAGATCCAGTGCCGACCGCAAAACCG
TAAGGGGCGTCAGCAGAAACGCCCGAGCCACGACCAAGAGCGACAGAGTTAACACCAAGC
GCTCTCGCATAGGCCCCCAGTGCAGTCCCCCCCTCGCCCTGCGTACGAGCCGAGTCACCA
ATGGCAACACCCAAGAATCCTGCGAAGGCATCTTCGCTCAGCTGATCCGTGTCAATTTTG
AGGAAGCGACCCTGATGCTCGATCTTGGATACCCGATCACTGACGCCGAACAACTGGCGA
CCGGTGACCACGTCGTGACTATCCGCAGAAACCGAACCATCGACCACGCCAGTCAAACGC
GCACCCCCAAAATCGATCGGGCCGCTCGCATCCAATCCACGCACTGCCTGCTCGCCCACC
TCCCGCACCTTGCGCATCGTCTCCAGATCATTCCGATTCTGCGAGATCTTCTGCTCTGCG
GCGTACAACTGACTGCCGGTCACGGCGTCACGGCTTCCTGGCGCCACACGTCCGTCAGCC
AGGTTGGTCAGCACCATGCCATTCACGCCATTAAGCGCGATCTGGTTCATGCCGTCGGCG
CGGGCCGACGGTGAATCTTGGAAAATAGAACTCAGCTGGCCTTCCACCTTGCCCGCGCGA
CGGCCTGCGGTAATGACAGCGCCATCGAGCGCCATCAGCGCGTCCTCGACGCTGCTCTGC
GTTCCGCCCTGCACTGCATAGCTCGGGGCGATGATGCTACCGCTGGCGTCCATACTCGCA
CCGCCGCCGAGGGTGGCGAGGGAATCCTTAAGCTGAGAGACAGTGGTGGCGTTGTGGTCG
GCGGTGCCTCGGGCGATGTTTACAAGGCGGCGCTGCATGCCACTGTTTCCGAACGATGCA
ACTCCGGCTTCATTCGCCTGAGCGCTACTTCCAAGTGCCAGCGACCCGTGAGCCCCGCTT
CCAACTCTTGCGCCAGCACCAATCGCGACACCTTCATTCGCACCGCCCGCACCTCCACCG
ACCTGTGCACCGACTCCCATTGCGAATCCATCCGCAGAATCTACAGAGACCGTCGCCGCT
CTACCAATTGCGGTGGAGTTCTTCCCCATTGCCTCCGCAAACGTACCTACCGCAGTTCCC
CCCTCCAGTCCCGTCTTTGCTGAATTTCCCACTGCAACGCCTGCCAGACCTGCTTCGGCA
CGCTCACTGAAGGGAGCTGATCCGATACTCACAAACTGCGCGACATCCTCAAGATCTGAG
ACGCGCAAATTCGTTGAATACAGTTGTTTCCCGGACACAGCCTCAGCACTGCTTGCGCTC
AGCAATCCATCCGCCACACCACTGATCTTCCGATTAGCATTGGCGCTGTTACGCACATTC
AGGGTCGTACCGCTGTTTTTCTCTCCCAAACGAACATCGCCAGAGGCGGAGACCTGCGCC
ACCAGACCACCCAGAACCGCTGTTTCGGCCAGCGCCTTGGCCGCATCCACCTTTGCCAGG
GTCGCGTCCGCAGCCGCAGAGGTGGCCATGCCTTCCACAGCCACCACCTTCTCATTGGTG
GCATTGAGCTGCCTGCCATTCACGGCTTCGTAGCTGCTGGCACTGATCGCACCATCGGCC
ACACCGGTCAGCTTACGGTTCACATTCGCGCTGTTGCGCACATCCAGTACGGTGCCGCTG
TTCTTCTCACCCAGGCGGACAGCCTCCGTGGGCGAAACCTGCCCGACCAGTCCACCCAGA
ACGGTGGCTTCAGCCAAGGCCTTGGTGGCATCAACCTGTGCGGCATTGGCGGTGGCCTGC
GCGCCGCTGGCGGCATTCTGTGCAGTCGTTACCCGGCCGTTGGTTTCATTCAACTGCTTG
CCCGTAATTGCCTCGGTACTACTGGCGCTGACAGCGCCATCCGCCAGGTTGACGATCTTG
CGCTTGATACTGGAGCTGCCGACCGAGACCTGGTTGATGCCGGTGGTCTGCGAGCCGTTG
CCCAGAGCGACACTTCCCGTATGTGATGCCAGGGCGCGGTCGCCCAACGCTATGGCACTT
TCGGCACCCGCCTTTGCAAGATTGCCAAGCGCCGTCGAATACAAACCCGATGCGGCGGCC
TCCCGGCCAACGGCGACGGCCTGATTGCCGCTCGCATCTGCCTTGTAACCCAGCGCGGCG
GCATGGGTTGCCGCGGCCGTTGCATCATTGCCCACGGCCACGGCGCGGTCGCCCACTGCC
GAAGCACGCAGGCCTGCCGCCACCGCGCCATTGCCACCGCGCGTTGCAGCACCGAGAGCA
ACTGCACCGGTGGCAGCGCTCTTGTCGCCGTTGGCGTCGACACTGGCCCGAGCATCTGCA
CCAACTGCGATGCTGTTGGTGTTGTACGCCTTCGCTGAGCGCCCCATCGCTACGCTGGCG
GTGCTTCCGCTCCCCTCCGCCTCTGCCGCCAGCCCGATAGCCGGGGCGGATGCGTTCAGG
CGCGCGGCTGCCGCGTCTGCGACGCGCTGTGCATCTGCCAGCTTGGTGTTGGTGGCATTC
AACTGCTTCCCTGACACAGCATCGGTGCTGGACGTACTCAGCGTGGCATCCGCCACGCCC
GTGATCTTGCGATTGGCGCTGGCACTGTTGCGGACGTCCAGTACAGAGCCGCTATTGCTT
GCACCTATGAGGATATTTCCCGAAGGAGACTTCTCTTTCAAAAGGCCTGAGAGCCCATTG
GCCTTTGCCAGCGCACTGTCAGCATTGGTCTTGGCAGAGTCCGCGACCGAACGCGCGGCC
GCTACATTGCTGTTGGTGGCGTGGAGCTGCTTTCCGGTAACGGCATCCGTGCTGCTGGTG
CTCAATCGCGCATCGTCCACATTGGTCACTCGCCGCTTCGTCGATGAGCTGCCAACGGAC
ACCGAATTGCTTTCCGTTGCCTCGGAATATGCTCCGATGGCGATCGAGCCATGGGCGCTC
GCCTTGGCATGATGCCCCAGCGCAACTCCACTGTACTCGGCACGTGCGTTCCCTCCCAAC
GCGATGGCACCGGAGTACCCCGCCGTTCCAGCGAAGGCGTTCCCGCCAATAGCAATACGG
GAAACACCTGCGGAACTCTCCACGGTCCTGGCACCGCTGCCCACTGCAATGGAGTTGCTC
GCGTATGCCCTGGCGTCATGCCCCAGTGCGGTTGCACCAATTCCTGATGCGATCGAGCTG
GCGCCTACGACTGTCGCGTATCCGCTCTTGGCCTCAGATCCATATCCAACGACGACGTTC
CTGTCGCCGCGTGCGGTCGATGAATTTCCTACAAGCACACTTCCCAGCCCCGACAGCGAT
GATTCGGTGCCGTAGACCACCGATCCCCAGCCACTGATGCTCGACCGTGAACCCAGGATC
ATCTGCATATCACCGCTGATCGTGGAATTCCGATACTGGCTGTCATTTACCAGAGCCAGC
TGGGTATAACCCGCATTCACCTGGTTCGAGAATGATGAAAAGCGCCACGGAGAGGGCATC
AGGAGTTGACTGGAGTCCGTCCCTTCCCGCTCACGCTCAGCCGCTTCCTCCGAGTGCTCG
TGCGCTGCGGCAGGGAGGCCCACCAGTGCCGCCACCAGCAATAGTGCCCTGCCTCCAGCG
GACTTGCCGCGCGGACTGCTCAACTCACTTCCAACCACCCAGCACTGCTTGGCGGCACTC
CAGATACGACGATAGATGCGATTCATGCTCTCTCCCTTAACAGGACATCGAAAATGAGGC
CCCGCGAACAGCGCAGGGCCAGGAACGATCAGGCGCTTGGCGCCAGGGTGGTTACGTGCT
CGCGATAGCCGTCCTTGGACAGGCGGTAATGCAGCTGCACGGTATTGCCCGGCTGAGGCT
GGAACGGCAGCTTCAGCTCCGCGTCCGGGTACAGGCTTTTGGCAAAGTCGTGGGTCGTGC
AGGCACCACTGGCGCTGCACTCGGCCAGTCCGGTGATGCCGACCCGCAAGGTCCCCACGT
TGCGCAGGGTGTCGCCCTGCAGTTGCAGATCCACGCTGCCGTTGGCGGGCAGCACGTTCA
CCAGCGCGCCCCAGACCAGGCTGACACCGACGTTGGCCTGTGCCGCCTGCTCGTCACCCT
CGAGCAGGGTCCCGTCCGGTCCCCTGACACCCTCGAAGTAGACGCGGTAGGCCACTTCCT
TCTCCACGCTGCGCAGTGGAATGACCCGGATCAGGCGATTGCCTCCGCCAGTCAGTGCGA
ACTTCCCAGGGGTGATGGCGACCGCGGCGTCGGCCGCCTCCATTTCCACCTCTTCCTCGC
CAACCTGCGCAGGATTCGCGATGCGCAACAGGCGTGCCTGCACGTACTGCGGCTGGGTGG
AGTGCGAGTAGACGCGGATCTGCGTACCGCGCTTGCCATCGACGGCCGCGCGCATCGGAT
GGATGGAGAGGTTGGCATGCGCCGGCGGGGCCAGCAGCGCGCTCAACGGCAGCAGACAGA
ACAGCAGCTTCTTCATGATGAGGCTCCGTGGGGATCAGGGTTTGGCGGTCGGCACGCGCA
GCTCTACCGTCAGCTCGCCGTCGTAGAGACCGGGCCGCTTGCTGGCGATGGGCGTAGGCG
GCGTTTCCAGCACCAGCGGCGTGGGCACGCAGTACACGGGTTGATTGATGCCCGGCAGCA
TCACCAGGCGCAGCTGCGCGCTGTCGATGCCGCGCAGCAGCTGTTCCTCGCCGTGTTTCA
TGGCCAGCAGGTTTCCGCCGTATTTCAGGCCAACCTGGTAGTCCAGGCGCTGGGTGTCAT
CGCTGCCGCCATCCCCGTGCCAGACTGCGAAGTCCCGTCCGGGCGGGGGCCGTGGCCCGC
TGTCGCGCACGGTGACTCCGAGGAACTCGCTCTGCGAACCCACGCCGTCGTACAGGCACA
TGTCCACTTCCTTGTAGCCGCCGACCACCTTGCGGATGGGGTCATAGCGCAGGTCCATGT
TGACCAGCGGTGCGATGCCATCGAAGCCGGGGAAGTAGATCGAGATCGCGTCGTAGTCGG
TGACGGTGAAGTCGAAGTTGAAGGTGGTTGTGGCGACGGGTGGTGCGGTTGGATCGGCCT
TGATGTTCAGGCGCATCGTGGCCTTCCAGTGGCCGGCTACGAGCCTGGCCAACTCAGATG
TCGGAAGAGTCAGAGCTGCGCCTGTGCCGATCGGCTGGTCCGATACACATTCGTACCAGA
AGGCTTCATTCAGAATGCGCTTCCGATCGTCCCAGTAATCGAGATTGCAGCGAGGACCCG
ACATAACTCGCTGCAGGCTTCCTACCGCGCAAAGCTCCGTGCGCAGGCCTGTCCGGCTCT
CCACAAGCCGCAGGACAATTTCGGATGGCCCGCTAACTATCGATGAATCTCCTTCCGTAG
GGCACCGCCCAAACTCACTATCAGAAGCAGACCCACAAACCACATGGATCTGCCCATACT
TGAACGCCAGGTCGTGACTGAACCCCAGCACCGTCCGTGGCGCCCACAGCACCACATCAC
CCGGCATCGTCGAGCGATCCCAACTCATCACGATGTCCCGGCTCTGGTCCGTCGGATGCG
TCTCCGGCGGCCACTGCGCCCACGCCCGTGGCATCACCAGCACCAGCGCACACACCAGCA
TCAACACACACATCCAACGCCGGCTCATGGCGTCCCTCCTGCAGCAGCGGTCTGGGGCGT
GGCGGCAATCAACGCGCGTTCCTGCAGCAGGCGGGTCACGCGGGCCTGCTGGCGGATCTC
GGGCGGCAGCTGGGCCACGGCCAGCGGCTCGCAGTGCACGGCGCCGACCAGCAGCACCAC
CTGGCGGCGCTCGCGCACCAGCAGCGGGCAATGCAGCAGGCGGTCGTCCTGCAGCAGGTA
CAGCGTTGTTTCGCGACGCGGGAAATCGGCAACGAAGCTGCCGTTGGCACTGGTGCCGGG
CACCGGCGCGTTGAGGATGCGGGCGCCGCCCAGCGACGACCCCGCAAGGTCCTTGGCGTT
GCCGATGAAGGTGTAGGTCACTTCAATCGGCACCGGCATGCGCATCAGCTTGCCGGGGGT
GAGGAACATCGGCCGTGCACCGCCCACGCCGGTCACGCGGATCGCGGCGATGCTGTCCAG
CGTGCTGGCGTCCTGCACTTCGGCGCGCTGCGACTGATAGGCCTGCAGCGGCAGCAGCCG
GCGCTCGCCGATCTGCAGACGCTGTCGGCGCAGTCCCCCCACCTGCAATTCCGCGGCCAC
GCCATGCAGGTCGGCATCGTCGAAACCGTCCACCTGCACGGCCAGGCCGGCCTCGGCGCC
GTTGGCACCGCTCCAGTAGAAACCACGACGGCCCAGTGCGAAGCCGGAGCTGTGGCTGCC
GCTGTAGCCGGTCTCGCCACGCCCGCGCTGCTGATAGTGCGCGATGCTGGCGGCGGTGTT
GCCGATGCCGTTCTGCAGCTGGCCGCTCAGCGAGGCGCTGTAACGGTCAGTGTTGTTGCC
GCGCAGTTCGGCGTTCAGCTCCCGATAGTGCGTGTCCCGGTCCTGGCGCAGGCTCTGGCC
CACGCTGTAGTCGATGGCCGGGCGCTGATGCTGCGGCTGGCGCACGTCCACCGCGTAGCG
GCGCTGGCCGCTGCTGTCATGGTTACGCTGCAGGCGGGTCAGGCTGAGGTTGAAGTAGAT
GCCACGGTCACGCTCGTTGCTGCCGCGCACGCTGTCGGTGCTGCGCTGCTGCCATAGCCC
CACGCGCGTGGACACGCTGAAGTCCTGCCAGCGGTGGCTGCGGCTGAAGCTGGCCTGCCA
GGTCCGGCTGAGCACGGGCTCGCGGCGCGGCTCCAGCGGACCGGGCGGCAGCAAGGGATC
CAGCCCGAACAACGGGTCCTGCTCGAACCCGGGCCGATGCCAGCCGGTGCGCCAGGTCTG
GCGCCGGGTGTAGCCCACGTAGACGTTGCCGCCGGCCAGCGGCAGCGATACCGAGCCGCT
GAGTGAGTTGGTGCAGCCCAGCTGGTCGCGCGCATCGGCCTCGAACTGGCAGGCCTTGCC
GCGCATGCGCTGCTGGTAGAGATTCCACGATGCCTTGCGCCGGTATGACAGCTGGTGCTG
CTGACCATTGCTACCATCGCTTCCACGCATGCCGCTGAGCGAGGCGCGCATTTCCTGGGT
GGCCAGCACGCGGCGCAGGTCCAGGCGCAGCTCGCCATAACTGTGGCCGCCGAGGTTGGC
AGCGCCGGCAGTCATGGCGGCATCGCGGCCCAGCGGCACGCGCACGCCGGCCATTGCCAC
GCTTTCTCCATCGAAACGGTCACTGCGGCGCTCGTTGCGGCGGCCGCCCTGCACGAACCA
CTGCCACTGGCTGTTGGTCCAGTCGCCGCCCTTGTCGAACGGCGCCTCCTCGGTGCGCAC
CAGTACACCATCTTCGTAGATGCGCATGCGCACCAGGTAGTTGCCGAACGGGAAATTGCG
GGTGTCGATCTGGTTGATGCCGGCCTGCAGGTAGAAGGTCTGCAGCAGCCGCTCGCCGTC
GAACACGTCGACGCGTGCATCGCGCGCCAGCAGCACGGTCAGCGGCGTGGCCTGCACGGC
CGCGTCGGTGTCCACATAGGCCTGGGTGGTGCCCACGCGTGCGCCCTGGAAACGGTCCAG
CGGCAGCATGCTGAAACTGAAGGTGCCGCCCTGCGGGCTGGACAGGTTGCGGCGGTCCAT
GCGCCCGGCCTGCAGGTAATGCGCTTGGCCCAGGTCATGGCGGTAATAGACGTTGTCGAA
CTGGAAGTCGTCGTCGCTGCCACGGCTGCGGTAGCGCTGCTGGGTGTAGTACCAGTCGGC
GGACAGGTGGCCGCGATCAAACAGGCCCAGCGTGCCCACGCCGCGCGCGGACAGCGCCTG
GTAGTCGCGGCCGCCGCTGACGTTGAGTGTCTGCTGGTGCAGGAAGGCGTTCTCGGCATT
GGCCGTGACCGTGTGGTAACGCTCGGCCGCCGGCTCGCCGGGAATCCACTGCCGCGCCAC
GAACAGGCGCACGGCGCCCTCGCCTTCGTCGTACAGCGCTCTCGCGGCGCTGGGGTCTTC
GGGTGGATCGAGATAGCCGCAGCCGGCCGTGGCGCCACCAAAGCGGCAGGCCAGGTGGCT
GTTGCGCGGCAGCGGTTGCGACAGCGCCGGCAGCAACGCAGCCTGTGCTTCGGCAGGCAG
GCCCAGCGCCTGCAGCACGCGCGCGGGGTCTTCCAGCTGCACGTGTTCCAGGGTCACGCG
TACCGGCGACAGCCCGGCCGAGCGGCCGAACAGCTGGATGTCGAGTTGTTCGGTCTGGCC
TTCGACCAGATCCTCGAAACCGGCGGGGACGCCGTGGGCCGCTACCGAGGGAGCAGCCAG
TGCCAGGGCGAGCGCGACCGCCAACCGTGTAACGGCGGGGGCATGTGGGGTCATGGGGGG
TACCGCTGGAGTAGCGGCCGGCCCGGAGTGCGGGCCGGCGCGGGAAGCCGTGGATCAGGG
CTTCTGGTTCATGACGATGTAGACCATGCCTTCGTAGCGGCCGTTGACCGTAAGCGGGCC
ACCGGCACCCGCCTGGGCGATGGTCAGGGGCATCGAGATGGAGGCACCCGGCGTCGAGCT
GGCGCCGTTGAACAGGTCAGCCGCCTTGAACTCGGTGACCGCGGTGGTCAGCGCGTCGGT
GTTCAGGCTGACGGCCAGCGGCACGCGCGTGGCGCCATTGAGCAGCACCGGATCGTGGCC
GAGGCGCACCTCGATGTCCGCGGTTTCGTCATTGGAATGGATGCGCACCTGCTGCGTCGA
CGGCAGCAGGCCACGCAGCGGATCGTGGGTCAGCTGCACGGTGTCCGGCAGCGGGGTGCC
ATCGTCGCGCAGCAGCGCCAGGGTCGGGTCGACGTCGGCGTAGACGGTGATCTTGGTTTC
CAGCGCGTGCGCGGACAGCGAAGCAGTAGCCAGCGCTGCAGCGAGCGCGGCCTTCTTAAT
AATGGCGTGCATGGTTGTCTCTCTCGGACAAGGGGGAATTTGAAAGCTCCCCTCCCCAAG
GAGAAAAGGGAGGGAAGCGCCGCCCGCGGGGATGGGTGCGGGCGACGGAGAGAATGTTAG
AAATCCATTGCCATGCAGGCCATTCAAGCATTCCTAAAACGTTGAACGTTAAGGAGAATT
TTTGAAGGCGCTCTATGTTTGAGGGTTATGCAATTTCCCTCACTGTTTGAATGCAATAAA
CCTCATTGCATTGCGTTTGTAGAGTCGGGCATGGCTCGACTCTACTGTGGGGCATCCACG
CGTGGCGTGGATCTGCGGGATGGCATCAGGCCGCCTTTCGGCGGCCTGATGACACGGCGC
GGTGGTGCGCGATCAGAAGAAGATCGCGTACAGGATCAGCAGCGGAATCGGCACGCCCAG
CAACCAGAGCAGAATCATCTTCATGGCAGGTCTCCTTGCATGGAAGGGTGGATTACAGGT
CGCGGCGGCGGCCGCCCCAGGTGGCGCTGAGGCTGGCGAAGAACGCGCCGATCAGCAGGG
TGATGAAGAGCCACAATGCGGCGTAGGCGGTCGCCTTCCGCGCATCGTCGGCAGCCTGCT
TGGCGGTATTCCTGGCCTTCTCCAGCGCTGCACGCATGCGCGTCTGCACATCGGTCACGC
GGGCCTGCGCTTCAGCCGGGCTCATCCCGGTATCGCGCGCGATCAGCTGTGACAGATACT
GGGTATCGGCCGGATCCAGGCCTTCCCCCTGCAGGCTGTTGACGATGATGCGGTTCACTT
CGGCACGCACTTCGCGGCGATCGCCGATCGGACCGTTGCCCGGCGCCGGTCGCGGCGGCG
GGGCCATGCGCGCGTCGCGCGGACCGGCGCCCGCTGCCGGCGGTGGCGCGGCATCCGGGT
CCATCGGTGCGCCCGGCGGCGGCGCTGCGGGATCGGCCGGCCCTGCGTGGGTCGTGCTGC
GGAACAGCGCATCCACCCAATAGTCGAGGTCGCCTTCCGGTGCAGCCGCCACAGCGCCGC
TGGCACCGGCTGCAGCCACGCCGACGGTGGACGCAGCGGCACCGGCAGTGGCGCCGGCCA
CCTTTGCGCCCGCACCCAGCACGCCACCGATGGCCGACGTCAGCAGGCCCGCGGTCAGCA
GCGTGGCCACCGCCCACGACACGAAGCCGTGCGCGGTGTCGCGGAAGTAGGTTTCGTCGC
CGTGGATCTGCGTCCACTTGGTGCGCAGGCGACCCGCCAGATAGCCACCCAGGCCGGAAG
CGGCCAGCGCGGTGAAGGTGAGCCAGGCGATGCTGGACCAGCCGAAGGTTTCCTTGCTGA
CGCCTTCGAACGACCAGGGCGACACCGACGACAACCCCAGGCCCACGCCGAGGATCAGCA
GGATGAGAGAGAGCGCAGCGGCGGCGGCGGCGCCAGCGAAGATGGCTCCCCACGACACCG
CGCTTTCGCTGGCGGGCGGAACGATGGGGGCAGTGACGACAGCGGCGACGTCAGCGCCGA
GCGGGCCGCGCTCGGGTGGGTCGAATCGGGTACTCATCGGGATGGACGCTCCATTTCAGG
TGCTGCGGATGCAGCTGGCGTCCTGAGGCTGCGCGAGCGCTTGTGAAGCTGGTGAGACCC
CTGAATCACGCGGTCTTGTCGCGTTGAAGAGCGTGCCAACCAAGGTTGGCACCTACCAAA
GGCGGGAACGCGGTAACTCCATGCCACGCGTGGATGGGGGAGCGTGCCAACCAAGGGCGG
GAACAAGTGGATCCACGCCATGCGTGGATGGTTTTTCGCGAGTGTCGAAAGCGTGCCAAC
CTTGGTTGGCACCCACCAGGGCGGCGGAAAAAAAACGCCCCGCGCATGCGGGGCGTTCTC
GGCACAACCTACGCGGGGCGATCAGCCCTGGTAGTCGCGCACATCGCTGCCGGTGTAGAC
CTGGCGCGGACGGCCGATCTTCATTTCCGGATCGACCTGCTGTTCCAGCCAATGCGAGAC
CCAGCCGGAGGTACGGCCCAGGGCGAACATGACGGTGAACATTTCGGTCGGGATCTGCAG
CGCCTTGTAGATGATGCCGCTGTAGAAATCGACGTTCGGGTACAGCTTGCGCGCGACGAA
GTACTCGTCCTGCAGCGCGGCCTGTTCCAGCTTCACGGCCACGTCCAGCAGCGGATCCTG
CACGCCCAGCTGCTTGAGCACCTTGCTGGTCATCTCGCCGATGACCTTGGCGCGCGGGTC
GAAGTTCTTGTAGACGCGGTGGCCGAAGCCCATCAGGCGGAAGCCGGAGGTCTTGTCCTT
GGCCTTGACCACGGCGGACTCGACGTTGTCGGCGCTGCCGATCTCTTCCAGCATCTTCAG
CACGGCTTCGTTGGCACCGCCGTGGGCCGGACCCCACAGCGCGGTGACGCCAGCGGCGAC
CGACGCGTACGGGTTGGCACCGGTCGAACCGACCAGGCGCACGGTCGAGGTCGAGGCGTT
CTGCTCGTGGTCGGCGTGCAGGATGAACAGCAGGTCCAGCGCCTTGACCACATCCGGGTT
CAGATCGTACTGGCCGTCAGCCGACTCGAAGGTTTGCTTCAGGAAGCGGCTGACGTAGTC
CAGCGACGTGTCCGGCTTGTTGGCCGGCAGGCCCTTGCCATGGCGGTAGATCAGCGCCGA
CAGGGTCGGCACCTTGGCGATCAGGCGCACGGCGGCCTGGCGGCGCTGTTCGGCGTCGGA
CAGGTCCAGCGCATCGTGGTAGATGGCCGACAGCTGCGCGATCGCAGCAGCCAGAATGGC
CATCGGGTGGGCGTCCTTGGCGAAGCTGCCGATCAGGGTGTTGATCGAGTCGTCGACATT
GGCTTCGGCAGTCAGCTCATCGGTGAAGGCCTTCAGCTGCTCGGCGCTCGGGCGCTCGCC
GTTGATCAGCAGGTAGGCCACTTCGACGTAGCTCGACTTTTCCGACAGCTGCTCGATCGG
GTAGCCGCGATACAGCAGCACGCCCTTGTCGCCGTCGATGTAAGTGATGGCGGACTTGCA
GCTGGCCGTCGCGGTGAAGCCGGAATCGTAGGTGAAAAACCCCGTTTCCTTGGTCAGCTT
CGCGATGTCGACGCAGTCGTTGCCAAGGGTGGGTTTGATGACGGGCAGAACGACGGACTT
ATCGCCGGCGTTGAGCGTGACCTGATCAAGATCGGACACTGTGTGCGCTCCTTCATGGGA
AGGCGCCTGCCCAAGCGCATTGGTCAGGCACGTGAATGACGTCCTCGGCCTGTGCCGGGG
ATCATGCCATTATCGCACAGCAGCATTTGCCCGGCGCTAGACAGAAGTCGTAGACGGCAG
GCGGCCAGAACCCGGCCAGCAAGCGGCCCGGATCGGCAAAAGCGTTGTCACACGAACGCA
GTGTTCTGTCCATCCAAACGCCCGTTGGGTAGGCGTTGGGGAAAAACAAACGGCCGCGCA
GAGCGCGGCCGTCGGTTCGAAGCTGGATCGACAGATCAGCGCGCGTAGCGCTTCTGGAAC
TTGTCGATACGGCCCGAGGTGTCGATGACCTTGTGCTTGCCCGTGTAGAACGGGTGCGAA
GCCGAGGAAATTTCAACCTTCACCAGCGGGTAGTCGTTGCCGTCTTCCCACTTGATGGTT
TCCTTCGTCGCCATGGTCGAGCGGGTCAGGATCTTGAAATCGGAGGTGACGTCATGGAAG
ACGACGTCGCGGTAGTTCGGATGGATATCGGCCTTCATGGGCTCACACCGTAAATGGGCT
GGTGGTCAAGAGCGGCATTATAAGCACCGGTTGCCGCCCGGGGCAACCGGTGCCGGTCAA
TCGGCTTCAGTCCGCGCCCAGGGCCTGGCGTACCAGGGCCTCGAAACGCTGCTGGTCGTA
GGCCATCAGCAGATCGCAGTTGTCCGGCTGGCCGGTCTGGCGGTTCCAGTCGACGATGGT
GGCGCCGCGGCTGAACGTACCATTCAGCTCCACGTTCAGCGGACGCGACTCGACCCGAAG
CTGCCCTTCCGGGTTCAGTGCCCAGGCCATGGCAACCGCGTCGGCGGTGTACCAGCGGCC
GCCCTTGCTGTCTTCGGACAGGCCCCGGGTCTTGCGCGAGATCAGCTCGTAGAAGCGGGC
GCGATCGGAATCGGCCTGCAGCCATTTCTCGGCTTCTTCCAGCGGCAGGCCATGGGCGAC
GGTGGCCTCCCAGTCCGACACCAGCAGGTGCTTGAACGAGGTGAACACCACATGCGCGGC
TTCCGGGTCGAAGGCGATGTTGAATTCGGCTGCCGGGGTGATGTTGCCGTGGCAGGTGAC
CGCGCCGCCCATCACCACGATGCGCTTGATGCGCTGGGGCAGGGTCGGGTCCAGCTTCAG
TGCCAGCGCGAGGTTGGTCAGCGGGCCAAGCATCACCAGCATCAGTTCGCCGGCATGCGC
GTGCGACAGGCGCAGGATGGCCAGCGCAGCATGCTCGGCTTCGGCCTGGCGGCTCGGCGG
CGGCAGGTCCACGTCGCCATAGCCATCACGGCCATGCACGTGGGCAGCGTCTACGGAAGG
ATGCAGCAGCGGATCCGGGCTGCCGGCAAACACCGGCACGTCGGTGCGGCCGACGATGTC
GCAGAGCTTGAGGGCGTTGCGGACGGTGTACTGCAGGCCGACATTGCCGGCGGCGATGGT
CAGGGCGACCACGTCATGCCGTTCATCGGCAAAGGCCATCAGCAGGGCCAGGGCGTCGTC
CACACCGGGGTCGGTGTCGATCAACAGGGGGATCTTGTGGGTCATCGTTGCCGTCTTCAG
ATCGGCAACGAAGTGTGGACCGGGATGATGACCGTTGCAAGTATGGGGGGCGGCAGGGCT
GCGACCTGCACCCGCGGTAGTGCCGGCCGCTGGCCGACAACTTCAACAGCAACGCCGAAA
ACGGGTTTCCCGCGGATGGCAGGGAAGAGCTCTCTGTAGAGTCGAGCCATGCTCGACTCA
CGCGCGCAGCGCGAACGGCAGCCGAGCATGGGCTCGGCTCTACAGTAGATCCACGCCATG
CGGGGATGAGCGTCCCGGGGATGCGGTCAGAGCCCCTTGCTGTGCAAAGGGGCCTGACCC
CGCCACTTACGCCGAGGCGTAGCGCACGGCGGTGCCGATCCAGCGCTGCACCACGCGATC
GGCCAACGCGGGCTGCTGGGCCAGCAGCCGCTCGGCCAGGTCATGCACGCCGGGCAGCAG
GCCGGCATCGCGGGCCAGGTCTGCAATGCGGAAACCGGCCAGGCCGGTCTGGCGGGTGCC
CAGCAGTTCGCCGGGGCCGCGCAGTTCCAGATCCTTCTCGGCGATGACGAAACCATCGTT
GGTTTCGCGCATGGTCTGCAGGCGCTCACGCGCCATCTGCGAAAGCGGAGCCTGGTACAG
CAGCACGCAGCGCGATACCGCCGAACCACGCCCCACGCGGCCGCGCAGCTGGTGCAGCTG
GGCCAGGCCGAGGCGTTCGGCGTTCTCGATCACCATCAACGAAGCATTGGGTACGTCCAC
GCCCACTTCGATGACCGTGGTCGCGACCAGCAGGTCGATCTCGCCGGTCTTGAACGCCAC
CATCGTCGCCAGCTTTTCGGCGGCTTTCAGGCGTCCGTGCACCAGCCCCACGCGAACGCC
GGGCAGCAGTGCCTGCAGCGATTCGTAGGTGGCCTGCGCCGGGGTGGCATCCAGTTCTTC
GCTTTCCTCGATGAGCGTGCACACCCAGTACACCTGCCGCCCTTCCTCGCAGGCCAGCGC
GATGCGCTCGATCAGTTCCGGGCGACGGTCATTGTTGAGGGCGACGGTCTGCACCGGCGT
GCGTCCCGGTGGCAGTTCATCGATGGCCGACACATCCAGGTCCGCGTACTCGGACATCGC
CAGCGTGCGCGGAATCGGCGTGGCGGTCATCACCAGCTGGTGCGGCACGCTGTTGCCGCC
CGCGCCCTTGTCGCGCAGCGCCAAGCGCTGGTGCACGCCGAAGCGGTGCTGTTCGTCGAC
GATGGCCAAGGCCAGATCCTGGAACACCACCGCCTCCTGCATCAGCGCGTGGGTACCGAC
CACCACCTGCGCTTCGCCGCTGGCGACCTGCTCCATCACCTTGGCGCGCGCCTTGCCGGT
GACCTTGCCGGCCAGCCAGGCGATACGCACACCGAGCGGCTCCAGCCAGCCGCGCAGGTT
GTTGAGATGCTGTTCGGCCAGCAGTTCGGTGGGCGCTGCCAATGCGACCTGCTTGCCCTG
CTCCACCGCCAGCATCGCCGCCAGTGCGGCCACCACGGTCTTGCCGGAACCGACGTCGCC
CTGCACCAGCCGCAGCATCGGGCTGGGGCGCGCGAGGTCTTCACGGATCTGCTTGAACAC
GCGCGCCTGCGCGCCGGTGAGCGCGAACGGCAGCTGCTTCAGCAGCGCCTTGGCCAGCTT
GCCAGGACCAGCCAGCGGCGGCGCGTGGTGTGCCTGCAGTGCAATGCGCTGGCGACGCAG
GCTGAGGTGGTGGGCCAGCAGTTCTTCCATCGCCAGGCGGCGCTGCGCCGGGTGCGTGCC
GGCGGCCAGCGCGGCCAGGTCGGCATCCGGCGGTGGCCGGTGCACGGTCAACAGCGCGCT
GCGCAGCGACGGCAGGCCGAGGCCATCGAGCCAGCCGCCGGGCAACAGTTCCAGCGCGTT
TTCCTCGGGCAGGCGGTCCAGCGCCTGGCCGATCAGCTTGCGCATGGTCATCGGGCCGAC
GCCTTCGACGGTGGGGTACACCGGGTCGAGGCGCTCGCCGAGTTCAGGATCGTCGTTGCG
CCCCAGCACCTGGTAACTGGGATGGACGATCTCCAGGCCGAGGTGGCCGGGCTTGGGCGT
GCCGAAGCAGCGCAGCCGGTTGCCGACCGCGAACTGGCCGACCTGCTGCTGGCGGAAATG
GAAGAAGCGCAGCACCAGGGTGCCCTGCCCTTCGTCCTCCACCGCGACCTTCAGCATCGG
CCGGTAGCGCATGCCCCGCTCGACGGCGACCACCCGCCCTTCCACCTGCGCCGGCACGCC
GTTGCGCAGGTCTTCGATGCGGGTCAGCCGGGTCCGGTCTTCATAGCGCAGGGGCAGGTG
AAGCCAGAGATCCTGCAGGGTGGCCAGGCCACGCGCCTGCAGTTTGGCGGCCACGGCCGG
ACCGACGCCGGCGAGCATCGCCAGGGATGCTTCGCCGGACGGTGACAGGACCGGGGTGAC
CGCCGCCTTGCGTGCCACGTGGTGGTCAGTCGATGACCATCACCGCGTCGACCTCGAAGC
TGGCGCCCTTAGGCAGGCCGGAGACTTCGATGGTGGAACGGGCCGGGTACGGGGCCTGGA
AGTAGTCCTGCATGACCGCGTTGACCTTGGCGAACTCGCCCAGGTCAGTCAGGTACAGGC
CCAGACGCACGACCTTGTCCAGCGAGCCGCCGGCGGCTTCGGCCACGGCCTTGAGGTTGT
CGAAGGCGCGACGGGCCTGCGCTTCGACGTCGCCAGCGCCGACGATGTCGCCGGTAGCCG
GGTCAAGCGGGATCTGGCCGGAGAAGTACACGGTGTTGCCGGCGCGCACGGCCTGCGAGT
ACGGGCCGATGGCGGCGGGGGCCTTTTCGGTGTTGATGATCTGGCGGGACATGGGTCGCT
CCGGTGCTTTGGGGGAAAACAGAGCGGTGATTGTACCGGGTGGGCGCGGCATCGGCTGGG
GGTCGGATCCGTTTCCCGGCGGGAAACGGATCCTCTGCGACACCGCCAGGCTTTCCATCG
CATCGTTGTGGCCGGTGGCGGTGCCATG
>contig00009 len=145632 cov=30.5 corr=0 origname=NODE_9_length_145632_cov_30.483965_pilon sw=shovill-spades/1.0.4 date=20230425
GGCCGGGGGTCCGCCACGGACCCCGCACCGGACAATCCCACTCCCACGGGCGTGTTGGTT
TGGGGGTGGGTGGGGGGGGGGGCGGGGCCCCAGCGGGACACGCCGTGAACCCATCCATGG
GGGCTCGATGGCGCCATCCATGGCGCCAACGGTCCCGCTGGCCCCTCCCGCCCCACCTCT
GGCAGATTCCCGGTGACGGATCGAAGAGCATTGGGTTGTCGGGACGGAATTTGAAAGAGG
GACGCGGCTTCGCCGCGTCCGTCTTTGTTTGAGGGTCTTTTGTAGAGCCGAGCCCGTGCT
CGGCTGCTTTTGGGCGTGGGCAACAGCAAGCCGAGCGTGGGCTCGGCTCTACAAGGGCAT
GAGCAAGCGCAGCGCGCGACCCGCTGTTGCCTTTGATCTTCTTCTTCCATTCCGTGGCGG
GCCGCGCAGGAAACTGTCAGGGGCCGGGGGGGGGGGGGGGGGGGGGGGGGCCGCGGCTGG
GGGGGGGGGGCACGGCTCCCGGGACGGTCGTGGCCGCGCCCCCCGCCCCCCCCCCCCGCC
CGGCCAAACCCGGCTTTTGCTTTCAGCGACCAACCCAGACCCCGCCACGAGGGGCTCCGC
CGTTGGCCGGACACCCCGCGACAAACCACCGCACGTGCGCAATCCCGACGAACGGCGGAC
AATGGAACCCTTGGCGGCTCGCCACGCCGCCCCTCCCGCTTTCCGCTGCAAGGATTCCCC
CATGGCCGCCCGCAAGTCCTCCGCCCCCCTGATCGAAGTCACCGCCCACCCTGGCCAGCC
GCTCGGCATGGCGCCGGCCACCTTCCTGCGCGACTTCTGGCAGAAGCGCCCGCTGCTGAT
CCGCAATGCCTTCCCGGATTTCCAGACCCCGGTACAGCCGGAAGACCTGGCCGGGCTGGC
CTGCGAGGAAGGTGTGCTGGCGCGCCTGATCGAGCACGACAAGGCCCAGGACGGCTGGCG
CGTGCGCACCGGCCCGTTCCAGGAAGACGTGTTCCCCGCCCTGCCCGACCACGACTGGAC
CCTGCTGGTGCAGGACGTGGACAAGTGGGACCCGGACGTGCGCGCCCTGATCCAACACTT
CAGCTTCCTGCCGCGCTGGCGCATGGATGACGTGATGATCAGCTTCGCCGCCACCGGCGG
CTCGGTCGGCGCCCATGTCGATCAGTACGACGTGTTCCTGCTGCAGGCCCACGGCCACCG
TCGCTGGCAGATCGATGCGAGCGAATCGATCAAGGGCAGGCAGCCGCCGCTGGGCTTCCG
CCCGGACGTGGAGCTGAAGCTGCTGAAGGTGTTCAAGCCCACCCACGACTGGGTGCTGGC
GCCGGGCGACATGCTGTACCTGCCGCCGAACGTGCCGCACCACGGCGTCGCCGAAGACCC
CTGCCTGACCTTCTCGTTCGGCATGCGTGCGCCGTCTTCTGCCGAGCTGATCAGCGACTA
TCTGGACACCCTGATCGCCGATGCCGATGAGAACATCCGCTACCAGGATGCCGACCTGAA
GGTGCCGGCCGACCCGAACGAAATCGACACGGTGGCGATGGCGCGGGTGATCACCGCCCT
CAACGCCATCCGCATGAACGACCCGGACAAGCTGGGCGACTGGTTCGGCCGTTTCATCAC
CACCTACCGTGCAGCGGGCGAAGTGATGGCCCACCAGGCCGCGCCGGCCCCGGAGGAAGT
GGTCCAGGCCCTGGCCTCGGGCATGCTGCTGCAGCGCCACCCGTGGGCCCGCCTGGCCTG
GCGCCGGGCCAAGCGTGGCGCCAGCCTGTATGTCAGCGGCCAGGACTTCGCGCTGCCGGT
GAAGGACGCGCAGCGCCTGACCGGCGCCGAGCAGCTCGCCGCCGCCGCCTATCGCGGCCT
GTCCGACAAGGGCCGTGCCGTGGTCCAGCAGCTGCTGGTCGGTGGTGTGTTCCAGCTGAT
CGACCCGAATGAGGTGTACGAGGCCGAAGACGAGGAAGACAGCGAGGATGCCGTGGTGCT
CGGCGAGGTCGTCGAAGGCCGCGACCGCGTCGAGGCGATCGACGCCGACGCGGTGTCCGA
CGATGTCCACTCCGTGACCGTGCACGACGACGGTATCGAGGTCATCGTCAACTTCGAGGA
CGACGACGAAGACGACAGCACCGGCCGAGCCTGAGCCATCGTCATGATCCGGGTCCAGCA
GGTCAGCCACGCCGACGCCCACGTTGCCATCCACGACGTGCGCCAACGCGTGTTCGTGCA
GGAACAGGGCATCGCCGCCGAGCTGGAACGCGATGCGCTGGACCCGGTCAGTGCCCATGT
GCTGGCACTGGACAGTGACGACCAGCCGGTCGGCACCGGCAGGCTGGCTCCGGACGGCCG
CATCGGCCGCATGGCCGTGCTGGCCACCCATCGCAGCAACGGGGTCGGCGAGGCCCTGCT
GGAGGCACTGGTCGAAGCCGGGCGCCGGCTCGGCCTGGCCGAACTGCACCTGCACGCCCA
GCTGCCCGCGCGCGATTTCTATGCACGCCAGGGCTTCCTGCCCGAGGGCGAGGTGTTCGA
GGAAGCCGGCATCGGACACCAGCAGATGCGCCGCCGGCTGGGCGTGGCCAGCGCCATCGA
CAGCCGCGCCGAGGCGGTGGCGATCACCACGGCCATCATCCACCGCGCCCGTCGCCAGCT
GTGGCTGCACAGCCGCCAACTGGACCCGGGGCTGCTCGACGCGCCCCCGGTACAGTCCGC
CCTGCGCCGCTTCGTCACCGCCCGCCACGACAAGCAGCTGCGGGTGATCGTGCACGACGC
CGCCGCGATCGCGTCTGCCGGGTCGCCGCTGCTGGCGCTGGCCCAGCGCCTGCCCAGCGT
GATCCAGTTCCGCGAGGTCAGCGATCCGGTCGACCGCGCGCTGGCCTCGGCCTGCCTGCT
CAACGATGCGGGCGACTTCTACTTTCGTCTGATCGGCCATCGCCTCGACGGCGAGGCCGG
CATCGCGCTGCCAGCACGTTCGCAGCCGTTCGAGCAGCAATTGCAGCGTGTCTGGGACCG
TTCGCGCGTCTGCAGCGAACTGCGTGCGCTCGGCATCTGAGTCGGCACAGCCGACCGAAC
CTGTCTGGAACCGGCATCGGCGGACGCGGGATACCTGTGGTGGTGCCCCTTCGTGTCCGG
TTGGGGGTACAATTTGGCTGTTTGAACGCGCCCGCGCAGGGCTATTCATCTTCCTGCCGG
GTCCTTCTGAAGCCATACCCCACAAAGCGAATCAACACCCTCCATCGTGGACAATCAACT
GAAGCAGTTTGCGCAATCTTCGCAACTCGCCGGCGGCAACGCCTCCTATGTCGAGGACCT
GTACGAGCAGTACCTGGTCTCCCCGGATAGTGTCGATCCCAAATGGAAAACCTACTTCGA
CGGCTTCAAGGGCCGCGAAGCAGGTGACATTCCGCACTCGGCCGTCATCTCCCACATTGC
GGACGCGGCCAAGGATGCGCTGAAGGCCGGTACCGGTAACGGTGCAGGCGACGAGCGCGA
GCGCAATGTCGGTCGTCTGATCACCGCCTACCGTTCGCGCGGCCACCTGGACGCCCGCCT
CGATCCGCTGGGCCTGGCCGCACCGGTCAACACCCCGGATCTGGGCCTGCCGTTCCACAG
CCTGTCCGATGCCGACCTCAACAGCGAGTTCAGCACTGGCGGCGTCGGCGGCCAGCCGCG
CATGAAGCTGCGCGACCTGCTGGCACGCCTGAAGGCGACCTACACCGGCTCGATCGGTGC
GGAGTTCATGCACATCTCCGAGGTCGAGCAGCGCCAGTGGATCTACAAGAAGCTGGAAGC
GGCCGGTGGCAACTACCAGCTGGACGCTGACACCCAGCGCCGCACCCTGGAGCGCCTGAC
TGCGGCCGAAGGCCTGGAGCGCTACCTGCACACCAAGTACGTCGGCCAGAAGCGGTTCTC
GCTGGAAGGCGGCGATTCGCTGATCCCGATGATGGACACCATCATCCGCAACGCCGGCAA
GGATGGCGTCAAGGATGTGGTGATCGGCATGGCCCACCGTGGCCGCCTGAACGTGCTGGT
CAACACCCTGGGCAAGAACCCGCGCAAGCTGTTCGACGAGTTCGAAGGCAAGTTCGAGCA
CGACGAGCACGCCTCGGCCGGCGACGTGAAGTACCACATGGGCTTCTCCGCCGACGTCGC
CACCGATGGCGGCCCGGTGCACCTGGCGCTGGCGTTCAACCCGTCGCACCTGGAAATCGC
CGACCCGGTCGTGGCCGGTTCCGTGCGTTCGCGCCAGGAGCGCCGCAAGGACACCGCGCG
CAAGCAGGTCATGCCGATCCTGATCCACGGCGACGCGGCCTTCTCCGGCCAGGGCGTGGT
CATGGAACTGTTCCAGATGTCACAGGCCCGCGGCTTCGCCGTCGGCGGCACCGTGCACAT
CGTGGTCAACAACCAGGTCGGCTTCACCACCTCCAACCCGCTGGATACGCGTTCCACGCG
CTATGCCACCGACGTGGCGAAGATGATCGCCGCGCCGGTGCTGCACGTGAACGGCGATGA
CCCGGAAGCAGTGGTGTTCGCCGCACAGCTGGCCTTCGAATTCCGCCAGACGTTCGCCAA
GGACGTGGTCATCGACCTGATGTGCTACCGCCGCTGGGGCCACAACGAGGCCGACGAACC
GGCGATCACCCAGCCGCTGATGTACCAGGTGATCCGCAAGCACCCGACCACCCGCGAGAT
GTACGCCGAGCAGCTGGAAAAGGCGGGCGTGATCGCCGCCGGCGCCGGCAAGGCGATGGT
CGATGCCTACCGCGAGAAGCTGGACGCCGGTGAAGTGACCACCGAGCTGGCCAAGGTCGA
GAAGACCCCGCCGAGCAGCCCGCTGTTCGTCGATTGGCCGAAGCTGCTGGAAGGCAAGCT
GTCCGACCCGGTCTCGACCAAGGTCGAGAAGAACAAGCTGGTCGAGCTGGCCAAGCTGAT
CAACACCATTCCCGATGAAGTGCAGCTGCACTCGCGCGTGGCCAAGGTCTATGACGACCG
CCGCAAGATGGCCGCCGGCGAGATCCCGGGCGACTGGGGCTTTGCCGAGAACCTGGCCTA
CGCCACCCTGCTCGACGAAGGCCATGCACTGCGCCTGGTCGGCCAGGACGTGGGCCGCGG
TACGTTCACGCATCGCCACGCGATCCTGCACGACCAGAAGACCGACAACTACTACATGCC
GCTGCGGCAGCTGGTGGATTCGCCGGAGAAGGCCACCGTCATCGATTCGCTGCTGAGCGA
AGAAGCGGTGATGGCCTACGAGTACGGCTTCTCCACCACCGATCCGAACACGCTGTGCAT
CTGGGAAGGCCAGTTCGGCGACTTCGCCAACGGTGCCCAGGTGGTGATCGACCAGTTCAT
CGCCGCCGGTGAAGCCAAGTGGGGCCGCATTTCCGGCCTGACCCTGCTGCTGCCGCATGG
CTATGAAGGGCAAGGCCCGGAACACAGCTCGGCGCGCCTGGAGCGCTTCCTGCAGCTGTG
CGCGCTGGAGAACATGCTGGTGGTCGTGCCGTCGACCCCGGCCCAGGCCTTCCACATGCT
GCGTCGCCAGCTGCACATGACCACCCGCAAGCCGCTGGTGGTGATGTCGCCGAAGTCGCT
GCTGCGCCACAAGCTGGCCGTGTCGACCCTGGACGAGCTGGCCAACGGCGAGTTCCAGCA
CCTGATCGGCGACGCCAACGCAGACGCCAAGAAGGTCAAGCGCGTGGTGCTGTGCTCGGG
CAAGGTCTATTACGACCTGCTGGAGGACCAGATCAAGCGTGGCCAGGACGACGTGGCGAT
CATCCGCGTGGAGCAGCTGTATCCGTTCCCGCGTGCGCTGCTGGCGGCCGAACTGAAGAA
GTACGGCAAGGCCACCGACGTGGTGTGGACGCAGGAAGAACCGCAGAACCAGGGCGCGTG
GTACCAGATCCGCCACCATCTGCAGTTCTGCCTGGCCGATGGCCAGAACCTGCACTACGC
CGGTCGCGCACGTTCGGCCTCGCCGGCTGCCGGTCACATGGCTGACCACGTCCGCGAGCA
GCAGCAGCTGATCGCCGACGCACTGGTCAACCCGTTCAACGACACGTTCGCTGAATAATC
CTCCCCCTATTTAGAAGACAAACCAGGAAGCTCCCGCAATGGCCACCGAAGTCAAAGCCC
CGGTACTGCCCGAATCCGTCGCCGACGGCACCATCGCCACCTGGCACAAGAAGGTGGGCG
ACGCTGTCAAGCGCGACGAAAACCTGCTTGACCTGGAAACCGACAAGGTCGTCCTGGAAG
TGCCGTCGCCGGTCGACGGCGTGCTGAAGGAAATCAAGTTCGCCGAAGGCTCGACCGTGA
CCTCCAGCCAGGTCGTGGCGATCATCGAGGAAGGCGCCGTTGCAGCTGCTCCGGCACCGA
CCGCCGAGGCCGCTCCGGCCGCTGCTCCGGCCGCCGCCGCTCCGGCTCCGGCCGCTGCCG
CTGCGCCGGCCCCGGCCGCCAAGTCGGCCGCCGATGCGCTGCCGCCGGGCGCCCGCTTCA
CCGCCATCACTGAAGGCGTGAACCCGGCCGATGTCGACGGCACCGGCCGTCGCGGCGCGG
TCACCAAGGAAGACATCGTCAACTTCGCCCGCAACGGCGGCGCCGGCAAGGCCGGTGGCG
CACGCCCGGAAGAGCGCGTGCCGATGACCCGCATCCGCAAGCGCATCGCCGAGCGCCTGA
TGGAGTCGAAGAACTCCACCGCGATGCTGACCACCTTCAACGAAGTCGACCTGTCCAAGG
TGTCGGCGGCGCGCAAGGAACTGCAGGACGAGTTCGTCAAGGCACACGGCATCAAGCTGG
GCTTCATGAGCTTCTTCGTGAAGGCCGCCGCCAACGCGCTGCAGCGCTTCCCGCTGGTCA
ACGCTTCGATCGACGGCGACGACATCATCTATCACGGCTACTCGGACATCTCGATCGCCG
TCTCGACCGAGAAGGGCCTGGTCACGCCGGTGCTGCGCAACGTCGAGCGCATGTCGTTCG
CCGACATCGAGAAGACCATCGCCGACTACGCCAAGAAGGCCCGTGACGGCAAGCTGGGCC
TGGAAGAGCTGCAGGGCGGCACCTTCACCGTGACCAACGGCGGCACCTTCGGTTCGCTGC
TGTCGACCCCGATCATCAACCCGCCGCAGAGCGCCATCCTGGGCATGCACGCCATCAAGG
AGCGTCCGATCGCCCAGAACGGCCAGGTCGTGATCGCGCCGATGATGTACCTGGCGCTGT
CGTACGACCACCGCATCATCGACGGCAAGGACTCGGTGCAGTTCCTGGTGGACATCAAGA
ACCAGCTGGAAAACCCGGGCCGCATGCTGTTCGGCCTGTAAGACACCTCCCGCCCCTCCG
CGCCTGCGCGGAGGGGTTCTGGTAATGCATCAAGGAATAATTCAATGGCTGAACAATTCG
ACGTCGTCGTCATCGGTGCCGGCCCGGCCGGTTACCACGCTGCCATCCGCGCGGCCCAGC
TGGGCCTGAAGACCGCCTGCATCGATGCAGCGCTGGGCAAGGACGGCAAGCCGGCCCTCG
GCGGCACCTGCCTGCGCGTGGGCTGCATCCCGTCCAAGGCGCTGCTGGATTCCTCGCGCC
AGTTCTGGAACATGGGCCACATCTTTGGCGACCACGGCATCAGCTTCAAGGATGCCAAGA
TCGACGTCGAGGCGATGGTTGGCCGCAAGGACAAGATCGTCAAGCAGTTCACCGGCGGCA
TCGGCATGCTGTTCAAGGCCAACAAGGTCGCCGCCTACTACGGCTTCGGTGAACTGCAGC
CGGGCAACGTGGTCAAGGTCACCCAGCATGACGGTTCCATCGTCGAGCTGAAGGGCACCA
ACGTCATCATCGCGGCCGGTTCGGATTCGATCGAACTGCCGTTCGCCAAGTTCGACGGCG
AGACCATCGTCGACAACGTTGGCGGCCTGGACTTCACCGAAGTGCCGAACCGCCTGGCCG
TGATCGGCGCCGGCGTGATCGGCCTGGAACTGGGCAGCGTGTGGAAGCGCCTGGGCGCTG
AAGTCACCATCCTGGAAGCCATGCCGGAGTTCCTGGCGGCTGCCGATGCCGAAGTGGCCA
AGGCGGCTGCCAAGGAATTCAAGAAGCAGGGCCTGGACATCAAGCTCAATGCCAAGGTCT
CCAAGACCGAGATCACCGGCAAGGGCAAGAAGAAGGAAGTCATCGTCACCTACACCGACG
CGGAAGGCGAAAAGACCCTGACCGTGGACAAGCTGCTGGTGGCCGTTGGCCGTCGCGCCG
CCACCAAGGGCCTGCTGGCCGAAGGCACCGGCGTCAAGATCAACGAGCGCGGCCAGATCG
AAGTCGATGCGCACTGCCACACCGGCGTCAACGGTGTGTGGGCAGTCGGCGACTGCGTGC
GCGGCCCGATGCTGGCGCACAAGGGCTTCGAGGAAGGCATCGCGGTGGCTGAGCTGATCG
CCGGCCTGCCGGGCCACGTCAACTTCGACACCATCCCGTGGGTCATCTACACCGAACCGG
AACTGGCCTGGGTCGGCAAGACCGAAGCGCAGCTGAAGGCCGAAGGCATTCCGTACAAGG
CCGGCAGCTTCCCGTTCGCCGCCAACGGCCGTGCCGTGGCGATGATCGAGCCGGCAGGCT
TCGTGAAGATCCTGGCCCATGCCGAAACCGATCGCATCCTCGGCATGCACCTGGTCGGCG
CCAACGTCTCCGAGCTGGTGCACGAAGGCGTGCTGACCATGGAGTTCAGCGGTTCGGCCG
ATGACCTGGCCCGCATCTGCCACGCCCACCCGTCGCTGTCGGAAGTGGTCCACGACGCGG
CGATGGCGGTCAGCAAGCGCGCCATCCACAAGGCGAACTGATCGGCATCATGGTAGGTGC
CGACCGTTGGTCGGCACTCACCTGCAGACGAAAAACCCCGCCCCGGCGGGGTTTTTTGTT
GCCCGTTTCCCTGTAGCGCCGAGCCCACGCTCGGCTGCCCTGCAAAGGCCGCCGAGCATG
GGCTCGGCGCTACACCTTTCCAGCCGGCTTCTTCGGTGGATCCTCACAGACCCTGTGCTG
TACCACCGTATCGCCGGCCTTCCATTGCTTGACCACCCGGCAGCGCGCCTCGGCTTTCGG
CGCAGGGACCGCCGCTGCATTGGCTTCGTCAGCCGCAGCGCTCTGCTCGCGCTCCAGCCA
CGCCGACGGGGGTACCGGGGGTGCGGCCAGCACCGGGCCTGGCAACAGGACCAGACCGGC
CAGCAGCACCCTCCTCATGCGGGAACCGCCCGGCCGCCAAGCAACCGCGCCGGCAGCATG
AACAGCGCGCGCAGGAAGGCGAACAACGCCGAGAAGGTGATGCCGACCAGGCGGAACGGC
AGGCTCAGCAGCCACACGAGCGGCCAGGCGATCAGGGCGAGGATCGCCAGCGGCCAGCAC
AGCACGAACAGCAGGCACCACACACCGAGCGCGAACAGGGTCTTCATCACGGTCTCCTTG
GGGCGGCACCCTGCCGCCTGCGGACACCTTGGCGCCCTGCCCTCGCCGCCGGCAAACGGT
TTGCGACGAAACCCGGGCTGGGGGCGATGAAATCCGGTGCAGGGCCGTCGTTGTAGAGCC
GAGCCCGCGCTCGGCTGCTCTTCGTTGCGATCACAGAAAACCCGCGCTGCGCGCGACAGC
CGAGCGTGGGCTCGGCTCTACAGGAGCTGCACCGCGCCCGGGCGGCCATGGGTCACCTGG
AATCGCGCCGCGGTACGCACTGCGGCATCCGGGCGCAGCACGCTGTCGGCGAAGCGGAGC
TCGGCGTCCACGGTCTGCCGGTTCAGCTGCAGCTCCCACCAGCCGCGGCGGTCGCCGTCG
AAATAGCGGATATGCGGGTTCTGCGGAATCGTTGGCCCGTAGTACGGCCCGTACGGCGTG
TCGTCGCCGCCACTGCTGATCGCCGGGGCGATGAATTCGGTGGCCACGACCGGCGCGCTG
GCCGCGTCGAAATCCAGCTTCAGGTCGTTGACGAAGGTGGAATGCCAGTCGCCGCCCAGC
ACGATGGCATTGCCCTGCCCGCCCGCCTGCATCGCCTGCAGCAGACGCCTGCGTGCGGCG
GGATAGCCATCCCAGGCGTCGTTCCAGAAGCGCTCGCGTGGCGTGCCGCCGTCCAGCCGC
AGCTGCGACATCAGCAGCTGCTGCACCACCACGTTCCAGCGCGTGCCCTGCGCGGCGGCC
ATCGACTGCGTGAACCACGCTTCCTGCCCCGTGCCGAGCATGCTCATGCGCGGATCCAGC
GCCGCTTCGCAGCGCGGTGACTCGCCCACACCGCAGGGATTGGCCGGGCGGAACTGGCGG
CAGTCGAGCAGGGTCAGCTGTGCCAGATCGCCGTAACGCAGGCGCCGGTGCACGCGCAGG
CCGCCATTGCCCGCAGGCGTGCTGCGCATCGGCAGGTGTTCGTAGAACGCGCGGTAGGCC
ACCGCGCGGCGAACGATGAAGTCCTCGATCGACACGCCGGGCTTCTCCGGATGGATGCCC
GAGTAGTCGTTCTGCACCTCGTGATCGTCCCAGATCACCGCGAAGGCGTGTGCGGCATGG
GCCGCCTGCAGATCCGGGTCGAGCTTGTACAGCGCGTACTGGTCACGGTAGCGCTCCAGG
CTCACCGTCTCGCCACTGAAACGCGCCGCGTCCAGCATGGTGCCACGCACGTTCTGCAGC
GGGCTGTATTCATACAGGTAGTCGCCGGCATGCAGCACGAGGTCGACATCGCTCCGTGCG
ATATCGCGCAGCACCGGATAGTAGCCACTGTTCCAGGCCTGGCAGGTGCACAGGGCCAGC
CGCAGCTGCTGCAGCTGCGTGTCCGGTAGCGACGCGGTGCGAAAGTGGCCGACCGCGCTT
TCCTCATCGCCATCGCAGGCGAAGCGGTAGTAGTAGTCGCGGCCCGGGCGCAGGCCATTG
ACCTCCACGTGCACCGAATGGGCCAGCTCCGGCACCGCGGCTGCAGTACCCCGCTGTACC
AGCCGGCGCATGCCGGCGTCTTCGGCCACGAACCAGCGCACCGGCACCGCCCGCGACGGC
ATGCCGCCGCCGTTGAGCGGGTCCGGCGCCAGCCGCGTCCACAACACGGCCCCCTGTGGA
TCCGGATCACCGGCGGCGACACCAAGGGTGAACGGATCACGCCCCAGCCGCGGCCGTGGG
CCGGCCGTGGCCAGCCCCGGCATCGCCGCCAGCGCGATCGCCGCCCCCGTGCCCTGCCAC
GCCATGCGCAGCAGGCGACGACGGCGTTCCGGATCCACAGGCCCGCGCATCAGAAGCGCA
CGGTGGCGGTGGCCATCACCTGGCGCGGCGCGCCGACCTGCATGGTCGCCAGGCTGCGGG
TCGGGTCGGCGGCGTAGGTGCCGTTGGTGTTGATCGAAGACAGGTAGCGCTTGTCGGTCA
GGTTGGTCAGGTTCAGCGCCATGGTCAGGTTCTGCGCCGGGCCCAGCGCGCCGAAGTCAT
AGGCCACGGAGGCATTGACCAGCCAGTAGCTCGGCACCGACTCGTCGTTGGTATAGGTCA
CGTAGCGCTTGCCGACGTGGTTGGCCGACAGGCGCATGTCCCAGGGGCCCGGGGTCCAGG
CCAGGGTGCTGGCGAACATCCATTCGGGGGTGTCGACGGTCTTCTTGCCGCGGGTCGGCA
CCACGCCATTGTTCACGTAGTCGTTGTCGTAGGTGCTGTCATTCCAGGACAGCGCGTTGG
ACCAGGCCAGGTCCTGCATCGGCTTCAGCTGCAGTGTCGCCTCGGCGCCGCGGCTGGTCA
CCGAACCGACGTTGGAGAACAGCGCCGGGCAGCCGAGGATGCCCACGCACTGGGCGATCG
CCAGCAGGCGGTTGTCGAACTTGACGTCGTACACCGCAACCGAGGCTTCATAGCCCTTCC
CGTAGCCGCGCCAGCCCAGTTCCAGGGTGCGTGACTGTTCCGGCTTCAGGTCCTGCGCGC
TGGCATCGAACGCCGCCTGCGGCACGTTGAACGGGCTGCCCACGCCCAACGCGTAGGCGG
CGATGTTCCTGGCGAACGAACCGAAGATCTCGTTGCCTTCGTTGAGCTTGAAGTTGAATC
CCGCCTGAGGCAGCAGGCCCTTCTTCGAAGTCAGGCTGCTGTTGTTGGCATAGCTGCCCA
GTGGCGTGCGCACGCGGGTGCGGGTGTGCGGCGACTTCACACCGATGTCGATGGTCAGCC
GGTCATCGAACAGGCGGAAGCGGTCCTGCACGTAGAACTGGCGGGTAATGGTGGTGTAGC
GCTGGTGCCACACGCGCTGGTCCGGGTTGCGCAGGAAGAAGTCGTCGGTGACCGGGCCGT
CGATGTAGTAGAAGTTGCGCTGCACGCTGTGGCCGTTGTCCTCGTACCAGAGGCCGGCTT
CCAGGTCGTGGCCGCCGACGTTCCAGGTGAACGCCGAGGTCACGCCGGTACGGTCGATCG
CGTACTCGGTGGTGCGGATCGAGATCGGAATCTCGCGACCGGTGCCCGGGTTGGACGGAT
TGGACGGGCTGAACCAGTGGCCCTGGCCACGGTTGCTGTGGTTGTAGACGTTGACCTTCA
GCCGCATCGACTCGTTCAGGCCGAAATCGCCGGCGATGCTGGACAGGTCATCGTTGCGCA
GGCCGTGGCCGGAGTAGTACGCATCCCAGGGGCTGTTGACGCCGCCCGTGAACCTGCCGC
GCGCGGCGGCGACGGCACGATCCCAGTCCGGCGCGTAGTTGTCCCAGTCCCAGCCAAGGC
GATCGATCATCTCCAGCGACAGGTCCTGGTAGTCCGCCTCGACGCGGCGCGAGGCGTTGA
ACAGCGCGGTGATCCTGCTGTCCGTTCCGAAATTGTAGGTGGCCTTGCCGTTGAACTGTT
TCAGCTCCTGCGAGCCCTTGCCCTTCCACTTGTCGCCTTCGGAGTACACGCCGGACAGAT
AGGCCGCAAAGCCCTGGTGCTCACCGGTCTCCAGGCGCGCATAGCTGCGCCGCGCGCTGT
CGCTGCCGAAGCCCTGCGCCAGCACCACGCCGTACTCGGTGGACGGATCGATCGAATAGA
ACTGGAACACGCCACCGAGGTTGCTGGTGGACGGCGTACCCAGCGCGCCGATGCCGGTGG
ACACTTCGGCTCCGCCCAGGTTCTCGCTGATCACGGCACGGCTGATGTGCAGGCCGTTGC
TGTTGCCATAGGCCATGTTGCCCAGCGGGATGCCATCGAGCGTGTAGCCCAGGCGGCTCT
GGTTGAAGCCACGCAGGCTGATGGTGGTGGACCATTCGTAGGCGCCGGTGGCATCGGCCG
ACTCGAAGTGAACGCCCGGCTTGCTGGCCAGCAGCTTCAGGGGGTTCGCACCGGGCGGCA
GGATCTTCATGTCCTCGGCGGTCACGCGCTGCACCTGGCGGGCTTCGCCGCGGCCGATCA
CCGAGATCGAATCGAGGGTGGTCGCCGACGGCGCGTCGGGGGCGGGGGCGGGTTCAGCGG
CAGCGAGCGACGGCAGCGAAGCACAGACCAGCAGGGCCAGCAGATTGCGGCGATGCGAAG
CGTGGGACGACATGGAGGTGGATTCCTTGGGCACGCTGGACGCCGAAGGGCGGCGTCGAA
GGGCAGCAGCGGCGGAATCGTAGAAGCGGCGCGTTACATGTCATTTACACGCCACATGCG
GAATCCTTGCGTTCCGAATGGTTTACCGTCCGGAAGGCGATTGCCGGCCAGCGGCCGGCA
TGGCCGTTATTCGAACGAGCCGACCGAATCGTGGGCCAGGTTGTCGAAGCGGGTGTACTC
GCCGAAGAACTTCAGCTTGCACGAGCCGGTCGGACCACCACGGTGCTTGCCGATGATGAT
CTCGGCCAGGCCCTTGTCCGGCGAGTTTTCCTTGTTGTAGTAGTCGTCGCGGTAGATGAA
CACGATCATGTCCGCGTCCTGCTCGATTGCGCCCGACTCGCGAAGGTCGGCCATCACCGG
GCGCTTGTCGGTACGCGTTTCCAGCGAGCGGTTGAGCTGTGACAGCGCGATCACCGGCAC
ATTCAATTCCTTGGCCAGGCCCTTCAACGAACGCGAGATCTCCGAGATTTCGGTCGCGCG
GTTTTCGCTGTTGCCGGGCACGCTCATCAGCTGCAGGTAGTCGATCACGATCAGGCCGAG
GTCATGCTCGCGCTTGAGGCGGCGGCACTTGGAGCGCAGCACTTCCGGCGACACGCCCGG
CGTATCGTCGATGAAGATCTTGGTTTCCTTCAGCATCTTGATCGCGCTGGTGACGCGGCT
CCAGTCCTCGTCTTCCAGCTGGCCGGTACGCAGGCGCTGCGCGTTGATGCGGCCATTGGA
GGAAATCAGGCGCATCGCCAGCTGCGATGCCGACATTTCCATCGAGAACACCGCCACGCC
CTTCTTCGACTTGATCGCCGCGTACTCGGCGATGTTCAGCGCGAAGGTGGTTTTGCCCAT
GGCCGGGCGCGCCGCGAGGATGATCAGATCGGTCGGCTGCAGGCCGGCGGTCATCGCATC
GAAATCGGTGTACCCGGTCGGCAGGCCGGTGATGTTGCCGCCGTTCTCGAAGCGGTTGCG
CAGCTCCTCGAATGCATCCTTCAGCGCACCGGGCATGGCCACGAAATCGGTGCGACCACG
TGCGCCCTGTTCGGCAATGGCGAACACGCTCTTTTCCGCCGAGGCCAGCAGCTCGCTGCT
GTCGCGGCCTTCGGGCTGGAAACCGTCGTTGACGATGTCGGTGCCCACCTGGATCAGCTG
GCGCAACACTGCCTTGTCACGCACGATCTCGGCGTAGGCCACGATGTTGGCAGCCGACGG
CGTGGTACTGGCCAGTTCGATCAGATAGGCACCATCGCCCACCAGTTCCATCTTGCCCTG
CGACTCGAACCACTCGCCCAGGGTCACCGCATCGAACGGACGCTCGCGCTCGGACAGCTC
GCGGATCGCCCGATAGATCATCTGGTGGTCGCGACGGTAGAAGTCGCCTTCGGTCAGCTG
GTCATTGACCCGGTCATACGCTTCGGGCGCCAGCATCAGCCCCCCCAGCACCGCCTGCTC
GGCTTCCACCGAATGCGGCGGTACCCGCAACTGGTCGATGCGCGACTCGTCGCGATCGCG
ATCGAAGCCATCACCGCGCTCTCTGCGGTTGGAACGGAAGCCGGGACGAGCGGACATGCT
GCGGTGTTTCCTGCAAAAGTGGGCCAGACGAGTGTAGGCATGCGCCGACCCCGGCGACCA
TGGACAAGCCTGTGGATAAGCCGTGGAGAAACGGGGGATATCCGCCGGCGCCTGGCCAGA
CTGGCGTGGGGGCGTCGCACTGCCTGCGACAGGCGCCATTGCGGCACCCGAGCGGAGCAT
TATCGCAGATCAGGCGCCACGGGTCGGAGCCCGTCGCTGCGCGTCAGGATCCGACCCCGG
GGCGTGGTTGGGGTCGGATCCCTCTGCGACGCAGGGAACTCCGACCCCGCAGGCGTCAAT
CGCCCTTGACGTGCACCGCGATCAGCGCCAGGAACCGGTCCACGTAGCCCTGCAGGAACT
TCTGCGTGCCCTCGTTGTGGATCGTGCCGTCGGCATCGATCAGGCCCTCCTTGAAGTGGA
TGAACGCCTCGGGCTGCCCAAGCACATGCATGTCCAGGAAGGCCAGGGTGTTGCGCAGGT
GCTGCTGGGCCACGGCGGTACCGATCTGCCCGATGGAGGCGCCGATCACCGCCGCCGGCT
TGCCGGCAAACGCGCTGTCACCGTAGGGACGCGAGCCGATATCGATGGCGTTCTTGAGCA
CGCCCGGCACCGACCGGTTGTATTCGGGGGTGACGAACAGCACCGCGTCGGCGGCGCGCA
CCTGGTCCTTCAGCCGGGTACCCTGCGCCGGGTACTGCGCGTCGAAGTCCTGGTCATACA
ACGGCAGGTCGCCGATCTGCACGTACTGGAAGCGTGCGCGATCACCGGCGATCTTCTCCA
GCGCATGGGCCAGCTTGCGGTTGCACGAGTCCTTGCGCAGGCTGCCGACGAACACGGCGA
TGGTGGGGACGGACATCGGGACATACTCCTCATGGTGCGGGAGGCCCAGCCTAGTCGCCG
GGCCCGTGCAGGCCGGTGAAGATCAGCCGCCCACAATGCCTGCGCGCACCTGCCGCCAAT
GCGCCTGCCAGGCCTGGAACATCAGCACGTTCCACAGATGGGTATGCCACTTGCGCTGCC
CTCCCAGGAACTGCTGCCACAGCGGCTGCACCGCCGCCGCCGACAGCACGCCCTCACGCT
CCAGCCGCGCCGGCTGCAGCAGGTCCTCGGCCCAGGGCCGCAGGTCGCCTTTCAGCCAGT
CACTGACCGGCGCGCCGAAACCGCGCTTGGGACGGTGCACCATCGAATGCGGCACGTAAC
GGCCCAGCACGCGCTTGAGCAGCACCTTGCTGGTGGTCTCGCTGCGCTTGAAGCCCAACG
GCAGCGACCAGGCGAACTCGGCCACCCGCCAGTCCAGCAGCGGTGCGCGCGCCTCCAGGC
TGACCGCCATCGAGGTGCGGTCGACCTTGCACAACAGATCGTCCGGCAGGTAGGTCACGA
AATCGGCCAGCATCATCGCGTCGGCCGGCGTACCCGCGCCGTGCAGCGGATCGGCCAGGT
CGTAGAAGCTGCCGGCGGCCCGCGCGCCGGTCACCGCCGCGGCCGGGTCGCGCCAGCGCG
AGATGCGGTTGCGGTAGACGTCGCCGATGCCACGCGCACCGGTCTCGGCCAGTAGCGCGG
CCAGGCCGCCGGTGCGCGAGGCTTCGCCCTGCTGCTGCGCACGCGCGCCCATCCAGCGCC
GCAGCGGCCCCGGCACGCGGCCGAGCATCTGCCAGTTGCGCAGCGCGCGTACATACCGGG
TATAGCCGAAGAACAGCTCATCGCCACCGTCACCAGACAGCGCCACGGTCACGCCCTGCC
GCGCCAGCCGGGCGACCAGCGCGGTCGGCACCTGCGATGCGTCGGCAAAAGGCTCATCGA
ACATCGCCGGCAACTGCGGCACCACCGCCAGCGCGTCGGCGCCGCTGACGTACAACTCGG
TGTGATCACAGCCCAGGTGGGCCGCCAGCTCCCGGGCCAGCGGCGCCTCGTCATGTCCCG
AATCGGTGAAGCCGATGCTGAAGCTGTGCACCGGCTGCCCGCTCTGGGCCTGCATCAGCG
ACGCCACCAGTGAGGAATCGGTGCCACCAGACAGGAATACGCCGACCGGCACGTCGGCCA
CCATGCGTAGCGCCACCGCGTCGCGCAGCAGCGTGTCCAGCTGTTCCTCGGCGTCCTCGA
TGCGGCCCTGGAAGGGTGCGGCCAGCGCCGCCTGCATGCGCGCGCGCGCATCCCAGTACA
GCCGCTGTGCCTGTTCCGGACGATGCGCGGATGCGCCGGCAGCGACGGCCGCCGCGTCCA
GGCGCAACACCCGGCCCGGCATCAGCTTGTAGCAGCGCTGGTGGATGCTGTGCGGCGCCG
GGATGTAATCCAGCCGCAGCAGCAAGGTGAGCGCATCGCGGTCGATGTCGTTGTCGAACG
CCGGGTGCTGCCAGAGCGCCTTCAGTTCCGAACCGAACACCAGCGTGTCGCCGGCCCAGC
CGTAGTACAGCGGCTTCTTGCCGACGCGATCGCGGGCCAGCCACAGGCAGCGCTCCTGGC
GGTCCCACAGCGCGATGGCGAACATGCCGTTGCAGCGCTGCAGGGTGTCTTCCACGCCCC
ATTGCAGGATCGCCGCCAGCAGTACTTCGGTGTCGGAATGGCCGCGGAAGGCATGCCCCA
GCGGCTCCAGTTCCTCGCGCAGGGCCGCGAAGTTGTAGACCTCGCCGTTGTAGGCCATCA
CGTAGCGGCCGTCGGCCGAGGCCATCGGCTGGTGGCCCAGCGGGGACAGGTCGAGGATGC
TCAGGCGGCGATGCGCCAGCGCGATGCCCGCCTCGGCATCGACCCAGCTGCCGCCATCAT
CGGGCCCGCGGTGGTGCAGCGCCTGGCCCATGGCCAGGGCCTGCGCCTGCAGCGCCTCGG
CCGACGCCAGCGGCGCCGGCAACAACATTCCCGCCAATCCACACATGCATCAGGGTTCCT
GCGCCAGGTCGAGGGCGGCGCCAATCACCGCATTGTCGCTTGGAAGCCCGAACATTGCTG
CCCCCGCCAGTGGCGTGTAGGTGTCGGCACCACAGACCCGGCGCAACGGCAGATGGCCGA
ACCCGGCCTCGACCAGCGCGGTGACCACGCCCTCGCCCACCCCGCCGCTGTGGCGGCCTT
CATCCAGCACCAGCACCCGCCGTGCGCTGGCGGCCTGGGCAGCGATGAAACCGGCGTCCA
GCGGTACCAGCCAGCGCAGGTCGACCACCCGCACCTGCCAGCCCAGCTGCTGCTCGATCG
CCCGCGATGCGCGCAATGCCATCGGCACGCCGTTGCCATAGGTATAGATCACCAGATCGC
CGGCCTCCGGCGCATAGACCCGGCCCTCCCCCGGCACCAGCGACTGGCCCTGTGCGGGGA
AGTCGAACAGCCACTGGCCATCGCCGGCTTCGTGCAGGTCCTTGCTCATGTACAACGCGA
TCGGCTCCAGGAACACCGCCACGCGCCCATCCACCCGCGCCAGTGCGGCCAGCGTGCGCA
GCATCATCACCGCATCGTCGCCACGCGACGGGCAGCCCACCACCAGCCCCGGGATATCGC
GCAACGCGGTGATCGAGTTGTCGTTGTGGAAGTGGCCACCGAAGCCCTTCTGGTACCCCA
GCCCGGCCACCCGCACCAGCATCGGGTTGCGGTACTGGTCGTTGGAGAAGAACTGCAGCG
AACACGCTTCGCCGCGCACCTGGTCGATGGCGTTGTGCAGATAGGCCAGGTACTGGATCT
CCGGAATCGGCAGCATGCCCAGGTTGGCCAGGCCCTGAGCCATGCCCAGGATCATGGTCT
CGTCCAGCAAGGTGTTGAACACCCGGCGTGGGCCGAAGCGGCGCAGCAGATCCTTGGTGA
CGGTGTAGACACCGCCCTTCTGTGCGACGTCCTCACCGAACAGCAGGCTCTGCGGATACT
TCGCCAGAAGTTCCTGCAGGGCATGGTTGATCTGGATCGCGAGGTGGCGTGGCGCCTGCC
GTTCGGGCAACGCCTCCGCACCGCCATACAGGGCTTCACGCGTTCCGGCGGGCACCTCGC
GCCGTGCTTCGGCCTGCACCGCAGCCGGCGTATAGGGCGCAAGCGGCTCCATCACTTCCC
GCAGCGACTGCAGCTTCGGCCGTCCTTCGGCATCGGCGGCGGCGGCCATGCAGCGCGCGC
GCATCGTCTCGTAGGCCACCTCGATGGCGGCCGCATCCATCCAGCCCGATTCCATCGCGA
TCTGTGCCGAGCGCAGCAGCGGATCCTGCGCCTCGGCCGCGCACAGCTCGGGCAACGCGC
GCCATTCCACCTCGAAGTCGGTGCCGGCGTGCCCCATCAGGCGCGTGGTGCGCAGATGCA
GGAAGGTCGGCCGCCGCGTACGCCGGCAGTGCTCCACCGCCGCCTGCACCTGCGCATGGC
CGGTGGCCAGGTCGAGGCCATCGGCGTAGAAATAGTCCAGCCCGGGCTGACCGCTGAAGC
GTTCGGCGATCCAGCCTTCAGGCGTTTTCACCGAGATGCCCAGGCCATTGTCCTCGCAGA
CGAACAGGACCGGTGCCGGCAGCTTCTGGTAGGCCGACCACATCGCGGTGTTGAACGCGG
TCTGCGCGGTGGCATGGTTGGCCGAGGCGTCGCCGAACGAGCACAGTACGATGCTGTCGG
CCGGAATGGGCAGTTCGTGGCCCAGCCGCTTGCCGCTTTCGAGGGCCAGCGCGGTGCCCA
GCGCTTTCGGAAGATGCGAGGCGATGGTCGAGGTCTGCGGCAGCACCCACAAAGGTTTGC
TGCCCCACACCTTGTGCCGCCCCCCGCTGGCCGGGTCATCGGCGCTGGCAGCAAAGGACA
GCGCGGCATCGCGCAGCGGGTCGATCCCCGGCACCTGGCGTGAGCGCTCGGCCATGAAGG
CACCGGAGCGATAGTGCAGGAATGCAGGATCCGTATGCCGGCAGGCCCGCGCCAGCAGCG
CGTTGCCTTCGTGGCCGGATGAACCGATGGTGTAGAAGACCTTGTTCTGCACGCGCAGCA
CGCGCGCCATCAGGTCCAGCTGGCGGCTGGCCAGCTGCGAATCGAACAGCTCGCCAAACG
CGGCGGCGGTAAGCGTGCTGCCCGGCAGGATCGGCGCATCCGGCGCCGGGCGCGGGCGCG
GGGTACCGCGCCAGCCACGCACCGCGTCGAGGAAATTGGCGTCGCACACGTCGGCGCGGT
TGAGCACGCGCATGCGTGCGGGAATCGGATCTGGAACCACAGCGAACATCGAACACCCTC
CGTGTCGTTGTTGCATTCCGCCCGGGGTTGGCCAGGCGCTACCCTGTGGGGATCACCTTG
GTGAGAGTCATGCGGCCTCGAAGCGGGCGCGCACCTCGGCGGTCACCGTCGGCATCGGCA
GGAAGCGCGGCTGCCCGCGCACGCGCTGCAACCAGGCGCGAACTTCCGGGAACGGCTGCA
GGCTGATTCCACCCTCGCCTGCGACGTCGGTGTAGGCGAACAGCGCGATGTCGGCGATGC
CGTACCCACTGCCGGTGAACCATTGCGCATCACGCAGGTGCTGCTCCATCACCGCCAGTG
CAGCGGCGGCGCGCTCGTGCAGGCGTGGCAGTTCGGCGCGGCGCGGCGACCCAGGCGGGG
TCCAGCCGCGGATGAAGCGCGCGACCGCTACGCACGGCTCGTGCGTGTACTGCTCGAAGA
ACATCCAGCTCAGTGCCTGCGCGCGCTCCCATCCATCGCTGGGCAGGTACGGCGTGCCTT
CGGCCAGCCAGAACAGGATCGCATTGGACTCGGTCAACACACGTCCATCGTCGCGGACGA
TCAGCGGCACCTTGGCATTGGGATTGAGCGCGAGGAACTCGGGGGTGTGGGTCTGGCCGT
GGGCACTGTCCACTTCCACCCAGCGGTAGCGGCTGCCGAGCTGCTCCAGCAGCAGGCGGA
CCTTGTGGCAATTGCCTGACACCGACATGCCGTGCACCGTCAACGGGACGCGCTCTTCCA
CCATTGCCTGCTCCCTCGGATCCGGCCGGCGGCCGGCTGCGTGCAGTCTGGCAAGCACGC
CAGTGAATGCCAAGCGCGGGTGCAGCATGACTACACGGTAGTGCCGGCCGCTGGCCGGCA
TCCTCGATGCAGCTGGTAGTGCCGGCCGCTGGCCGGCATCCTCGATGCAGCTGGATCCAA
GCGATTGCCGGCCAGCGGCCGGCACTACCAAGCCACGCTCAGCGCGCGCGTTGCCGCCAC
TGTTCGCGCGACTGGCCCCAGATCTGCATGGGCTTGCCGTTATATGGCGCCGGCAACTCC
CCCATGCGCAGCAGGGTGCTTCCCAGCTTGCGTGCCACGGCCCGCGAGTTGTCGTTGTCC
TCGGCGATGGTATGGATCACCTCAGCCCAGCCCAGCGTATCGAACGCCCAGTCGATCGCC
GCGACCGCCGCCTCCGGCGCATAGCCCCGGCCCCAGCTGGCATGGCGGATGCCCCAACCA
ACCTCGGTACCCGGCCAGTCCTGCGGCTGCCACGGTCCCATCCGCCCGATCCAGTCGCCG
CTGGATTTCTCGATCACGCTGAACATTGAGAAGCCGAACAGCTGCCAGGCGCCAGCCAGG
CTGCAGAAACCGCGCCAGGCTACCGAGGGTGGCTGCACGCCGCCCAGGGTACGCATCGTG
GCCTCGTCGGCGCAGAACGCCAGGTACGGCTCGTAGTCCTCGCGAAGCAGCGGGCGCAGG
ATCAGCCGCTCGGTTTCGATGCGCAGGTCGAAGATGCTCATGCCGGCTCCATGTCGAAGG
GAGCACCCATGATGGAGGATGGCTTCCCTGCGCGGATGAATATCGCCGGTCGCAATGAAA
CGGGCCGGCATGAGCCGGCCCGTCAGGTACTGCATGCTGCGCCGGGATTACTGGCGCGTC
GCTGCGGCGGTGGCACCGGCTGCGGCGGTCTGCGTGACCAGCTGACCATCGACCACCGGC
AGGCGATCGCTGGCCGGCTTGTTGTCCATGCGCACGGTCTTCTCGGCGCCGTCGTAGCGA
TAGGTCACGTTGTAGCCCTTCACCACATCATTGGTGCCCATGGCGATGCGGCTGCCCGGC
TTGCTGGCCATGCGCATGGTGCCGGTGGTGCCGTCCTCGTTGCGATAGGTCACGTTGTAA
CCGGTGACACGGCTCGACTCGGAGGTTGCGGTCTCGGTGTGGCACTGGCGCTCGGTGCGA
TTGACCACGCGGCCGCCCACGTGGCGCTTGTCGATCTGGTTGCCGATGAAGCCACCGGCC
ACCGCACCGGCTGCGGTCGCGGCCTTCTTGCCGTTGCCGCCACCGACCTGGTTGCCGAGC
AGGCCACCGACCACCGCGCCGACCACGGTGCCGCCGACGTTGCCATCACGTTCCGGCAGG
CGTTCCTGCACCGTCACGTCCTGGCAGACTTCATGAGGAGTCTGGGTCGTGGACGTTTCG
CGCACCGCATCGGTGCCGATCACGGTGGCGTAGGCCTTCTGTTTCTCGGTGATCGGGTCA
ACCTTCAGCACATCGGCATATTCAAGCCCGCGCGGCGCGGACGGGTCCAGCTTGTCACCA
CGTGCGCCGTCGTCAGAAGCGTTACCTTCAACGAGGCGCGATTCACCATTGGGGGTTCCG
GCGCTGATGGAATCGGGCGACTTGTCACCACTCTTCATGAAGGCGGCGGTGGCGATGCCA
CCGACCAGCAGCGCGCCCGCTGCGACCAGGACAGTTGTAGTTGTGCTTTTCATGACCTGC
TCCTTGCGGACCATCCGCAACGTTCTCGGGGCAGATTGCAGCATGCGCTGCCTGAACGGA
ATCTCCACATTTCCTGCTCATTCCGATAACCCATTCAGCATCGGGAAATGCTGGGCCCGT
GGTAGCGTTTGCATATTCCCCACGAGGCTCCCCGCCATGGCCAACCCGATGCTGCTGCCG
GTACTGCAATGGGCCCGCCGGCTGCGCTACCCCACCCTGTTCAAGCTCACCGCCGGCCTG
TTCGTGCTGACCTTGTTCATCCCGGACCCGATCCCGTTCGTCGATGAGCTGGTGCTGGGC
TTCGGCACGCTGCTGCTGGCCAACTGGAAGAGCCGCAACGCCGCAACACCTCCGCCGCTG
GAACAGCGTTGAGCATCCTGGTTGACAGCCACTGCCATCTGGATGCCAGCGGGTTCGACC
GTGACCGCGCTGCGGTGATCGAGCGTGCGCAGGCCGCGGGGGTGCGCCAGCAGGTGGTAC
CGGCGGTGACCGCGGCCAGCTGGCCGAAGCTGCGTGAGGTCTGCCAGCAGGCGCCGGGGC
TGTACCCGGCCTACGGCCTGCATCCGATGTTCCTGGCCGATCACCAGCCCGGGCACCTGC
CACTGCTGCGCGAGTGGATCGAGCGCGAACGCCCCTGCGCGATCGGCGAATGCGGCCTGG
ACTTCTTTGTCGAAGGGCTGGACGCCGACGCCCAGCAGGCGTATTTCATCGGCCAGCTGG
AACTGGCCCGCGAATTCGAGTTGCCGGTGATCGTGCACGCGCGACGCGCGGTGGATGCGG
TGATCGCCGCCATCCGCCGCGTCGGCGGCCTGCGCGGCGTGGTGCACAGCTTTTCCGGCA
GCCCGGAACAGGCCGCGCAACTGCACAGGCAGGGCTTCCTGCTCGGCCTCGGTGGCCCAC
TGACCTACGATCGCGCGCAACGGCTGCAGCGGCTGGTGCGCGAGATGCCGCTGGAACAGT
TGCTGCTGGAAACCGACGCGCCCGACCAGCCCGACGCCGGCATCCGCGGCCAGCGCAACG
AGCCAGCGCGGCTGGCGACCATTGCCCGGCACGTGGCCGCACTGCGCGGGATGGAGCTGG
ATGCCGTGGCACAGGCCACGACGGAGAATGCGCGGCGATTGTTCGCGCTGCCGGCAATGT
AACGGGCAGGTGCCGGCCGCTGGCCGGCACGATCCATCACACCTCGCTGGCCTCGACCGC
TTCCACCTTCACCTTCTTCGGCTCCAGCAGCATCTCCAGCGCCTTGCCAACCGCCGCGAA
GGCGAACGCGCCGGTAATGTGGGTTGCCGCGCCCAGGCCGGCGCCACAGTCCAGCTTCAA
CGCCGCATCGGCGCCCAGGTTCGGACGGATGCCGCAGACGCTGCCATCGGCCTGCGGGTA
CTTCACATTCTCCAGCGAATACACCGCCGGTACGCCGAAATAGCGCTTGGCGTTCTTCGG
GAAGTTGAATTCGCTGCGCAGCTTCTTGCGGATCAGCGCCAGCATGGCGTCGTGCTCGGT
GCGAGAGACATCGCGGATGCGCACCAGGGTCGGGTCGGTACGGCCACCGGCGGCACCGAC
GGTCAGCAACGGCAGCTTGCGGCGGCGGCACCATGCGATCGTCTCGACCTTGACCCGGAA
GCTGTCGCAGGCATCGATCACCAGATCGAACCCCCGGTCCAGCAGCTCGGCCATGTTGGA
CACGGTCAGGAATGCCTGCACCGCGTCGACCCCGATGTCCGGATTGATCGCACGGCAACG
CTCGGCCATAGCCTCGGCCTTGTTGCGGCCGTAGTTGCCTTCCATCGCCGGCAGCTGCCG
GTTGGTGTTGGACACGCAGATATCGTCGGCATCGATCAGGGTCAGATGGCCGACGGCCGA
ACGGGCCAGCGCCTCCACCACCCACGAGCCGACGCCGCCCATGCCGACCACCGCCACGCG
GCTGCCCTGCAGGCGCTCGAGTGCACCCACGCCGTACAGCCGTTCGATGCCGGCGAAGCG
TTGTTTGACCTGTTCGTTCATCGGGCTATTTTAACGTGCAGGTGCTGGCGCCCGCAGTAC
GCCGGCGTCGAACCCACCGTTGCACGCCCGGAGTGCCCGCATGAATGCCAGCCCGCCCCG
CCGCCTGTCCAGCGCCCATCGCTACCTGTTCGTGCTCTGCCTGGGCCTGCTGATCGGCCT
GATCGCCACGGTAATGGTCGGCCGCGCCCTGCAGGCGCGTCGCGATCCGTTCCCGGGCAG
CCTGATGCAGGTGATGCAGCGGCAGTCACAGCTGCTGCAGCAGGCCCAGCTGCAGAACCG
CTGCAGCCTGGCTGACAGCGTGCCGCGGCTGCAGGCGCTGCGCCTGCTGTCCAATGACCT
GGACCAGGCGTTTCCCGGGCTGAAGGACAGTGCGCAGTTCCAGCAGCACGCCAGCCAGCT
GCGCGGCAACCTCAACACGGCACTGGCCTCACCGCCGGGCGACTGCAGGGCCCTCGCCCA
GCTGGTGGAAACACTGCAGGCGGACTGCCGCGCCTGCCACCAGGATTTCCGCTGAGCCGC
ATTCATCCTGCAGCCGGGCAGCACGCACACGGTTGGCGCGTTGTTCACGTTCGAAAGGAG
AGGATTCGTCCACCCTGCTGCACGACGCAGTACCACCCAACCCACCCGCCTTCACGGCCA
GGAGACGCCCCATGAAGATCCAGCTCATCGCCGCCAGCGCCATCGCTACCCTCGCGCTGG
CTGGCTGTGCCACCTCGCCCGGTTACAGCGGCGGTGGTTACAACAACGGCTACAACAACG
GCGGCTACGGCAACAATGGCGGCTACAACCAGGGCCGTTGCGCTGACTGTGGCATCGTCA
CCCGCATCAACACCGTGCCCTCGGGCCGCACCGCGCCCAGCGCGACCGGCGCGATCCTCG
GCGGCATCGTCGGCGCCGTGGCCGGCCATGAAATCTCCGACCACACCGGTGGTAGCCGTG
GCAACAAGAACATCGCCGCCGCCGCAGGCGCGGTCGGTGGTGCCCTGGCCGGCAACCAGA
TCCAGAAGAACGTCACCAGCGATACCTATGACATCAGCGTGCGCATGGATGATGGCCGCA
CCATCGTGGTCAACCAGCGCGATCTCGGCGGCATCCGCGAGAACACCTACGTGCGCGTCG
TCAATGGCAAGGTCATCCTGCGCTGACCTGCACCGGGCCAACGGCAAAGAAAAAGGCCCG
CTTGCGCGGGCCTTTTTCATGCCGACGGGCGGCGGGTATTACACCGGCTGCACCTTGTCA
GCCTGCAGGCCCTTCTGGCCCTGCACGACTTCGAAGCTCACAGTCTGGCCTTCCTTGAGG
CTCTTGAAGCCCTGGGTCTCGATGGCGCGGAAGTGCACGAACACGTCCTCGCCATTCTGC
CGGCTGATGAAGCCGAAGCCCTTCGCATCATTGAACCACTTTACGGTACCGGTCTCGCGC
TCAGCCATCTCACTAACTCCCTTTGACTCTCTCTTGTTGTTGGAAACGCCCGGTGGGCGG
CTGACAAGCAAGGGGGAAGCGAGGTGCATCGATGCAGCGGATCGGAAAGATCTTGCTTCA
TCAGGCCACGATCCACGGTGACCTTGCCAAGCTCAGCGACTGCAACTTAACCCGCCCAAA
ACGAAAAAGCAACTGGCAAAATCTTTCACTGTCAACCCCAAAACGGCCACCATACGGGAC
AGCATGGGACTCTCATTCATCTTATATCTGCTAGCGGTCATTTTTGTCCTGATCGGCATC
GCTGGCATCATCCTGCCGGCCCTCCCGGGCATCCCGCTGGTGTTCATCGGGCTGCTGCTG
GCGGCCTGGGCCGACGGCTTCGCCCACGTCGGCTGGCCCACCCTGGTCGCGCTGGGCGTG
CTGACCCTGCTTTCACTGTTGGTGGACGTGCTCGCCACCGTAGTTGGCGCGCAGCGCGTC
GGCGCCAGCCGCAAGGCCCTGTGGGGCACCTTCGTCGGCAGCATCGTCGGCCTGTTCTTC
ATGCCCATCGGCCTGTTTGCCGGACCGCTGATCGGCGCCCTGCTCGGCGAGTACTGGCAC
ACCCGCGAACTCGGCCGCTCGACCAAGGTGGGCCTGGCGACCTGGCTCGGCATCCTGCTC
GGCCTGGCACTGAAACTGGCGGTGGTGATCGCGATGCTGGGCCTGTTCGCGTTCGCCTGG
TTCTTCTGAGCCACCTAGCCTTCACGCCACGCGCACGCCGTGGCCGTGCATAAACGGTGG
GGCTGGCCGCGATCCGGTGCAGCCGCCACACTGTGCGATTCCCGTATCCATCGAAGGGCC
TGCTGCAATGACCCTCCCCACGCTGCTTCCCCGTCTGGCGCCGCTGGCGCTTGCCTTGGC
CAGTGCACCGTTGGCTGCGCAGGAGTTCGCGCCCAGCGCCGACACCTCGCCGGCCGCCTG
CGCGGCGATCACCACCGACGCGGCCCGCCTGGCCTGCTATGACCGCCTCTTCGGGCATAC
CCCGGAGGCCACCGCCGCCGCCGATGCCGCCGCCGAATCGGCTGCGCAGGCGCGCCGCGA
GGAACGACAGACCGCGCGCGTGAGCCAGGGCGAGGAAAAGCTGCGCGAGCGGGTCAGCGA
CCTGTTCCGTCCGGCGGCACCGGACAGCGCGCTGGCCAATGCTGGCCGCGGTTCGCTGCT
GGATAGCCGCTGGGAGCTGGCCGAGGACTCCAAGCTGGGGCCCTTCCAGCTGCGTGCCTA
CAAGCCGGTGTACCTGCTGCCGGCGTTCTGGACCAGCGACCGCAACACCACGCCGCATTC
GCCGAACCCGGCCAACAGCGTGACGACCCCGCAGGTACTCGACAGTACCGAGCTGAAGTT
CCAGATCAGCTTCAAGACCAAGATCGCCGAGAACCTGTTCGGCGACAACGGCGACATCTG
GGCTGGCTACACCCAGAGTTCGCGTTGGCAGGCCTACAACAGCGAGGATTCGCGCCCGTT
CCGCGAAACCAACTACGAACCCGAAGTGATGATGGTGTTCCGCAACGGCTACTCGATCGG
TGGCTGGCGCGGGCGCATGACCGGTATCAGCCTCAACCACCAGTCCAACGGACGGGCCGA
TCCGCTCTCGCGCAGCTGGAACCGGGTCATGCTCAACATCGGCCTGGATCGCGAGAACTG
GGCGCTGGTGCTGCGCCCGTGGTACCGCATCCCGGAAAGCCGCAGCGAAGACAATAATCC
GGACATCGAGGATTACATGGGCCGGGGTGACGCGACCCTGATCTGGAACCGCAACGGGCA
TGAAGTCGCGCTGATGGCGCGTCATTCGCTGCGCACCGGCAGCCGCTCCCACGGTGCACT
GCAGCTGGATTACGGCTTTCCGATCAGCAATCTGCTGCGTGGCCATGTGCAGGTCTTCGA
CGGCTATGGCGAGAGCATGATCGACTACAACCACAAGGCCACCTATGTGGGCGTGGGCGT
GTCGCTGCTGGAGTGGTTCTGATGGACGTGACGATCTGGCACAACCCGGCCTGCAGCAAC
TCGCGCGGCGCACTGAAGCTGATCCGCGATGCGGGCTTCGACCCGGTGGTGATCGAGTAC
CTGGGCACCCCACCCGACGCGGCCACGCTGCGCCAGGTGCTGGCCGAGTCGGCCCTGAGC
GCGCGCGACCTGGTGCGCAGCAAGGAGACCCAGTTCGCCGAACTCGGGCTGGAAGATGCC
GACGATGCCACCCTGCTGGCTGCGATGGCCGAACACCCGCGCCTGATCAACCGCCCCGTG
GTGCGCACGCCCAAGGGCACACGGCTGTGCCGCCCGCCGGAAACGGTGCTGGAGATCCTG
TAACGGAAAAGGGGACGGAGGGGATTAAGTCGTTTGTGCACAAACGACTTAATCCCCTCC
GTCCCCTTTTCTGGTTACCGCCAGTCGGTGATGCCTTCGCGGCGGTAGGCCTCGGCGAAC
GCCGGGCGCGCCTTCATCGAGGTGGCATGTGCCTTGAGCGACGGCCAGGTGTCACTGGGC
CTGGGCATGTTGCGCGACCAGCGCATCAGCATCACCAGCATGTAGTCGACCACGCAGGGC
GTGGCGCCCAGCAGGTAGGGCCCATGCGCCAGCAGGTGCGTGGCCACATGCTGCCAGGCC
GCTTCCAGGCGCTGTCGCGCCATCTCGCGACTGGCCTCCACGTTTGCCTCGCCCGCCACC
TCGTGCGGATAGAACCAAGCGCGATAGGCCGGCTGCAACGTATTGGCACACCAGAACATC
CAGCGGTAGGCATCGGCGCGCTGCGGCGTGCCCAGTGCCGGCAACAAACCGGCGTCCGGA
TGGCGGTCGGCCAGGTACAGGGCGATCGCCGCCGCTTCAGTCAGTACCAGGCCATCGATC
AGCAGCGTCGGCACCACGCCGGCCGGATTCAGTGCCAGGTACTCCGCCGACTTGTGCTCG
CGCGCGTCGAAATCCAGCAGCACCAACTCGTGCTCGATGCCGAGCTCGATCAGCAGCCAG
TGCACCACCAGCGCGGCGGTGCTTGTCGAACCATACAGCGTGGTGCTCATGCGGCGGATC
CTGTGCAGGTGGGCCGGCCGATTATGCGCCCGTGCGGGAGCCGTCGCTCAGCCGCAGCTG
CTCATGCAGGTATCGCGGCGCTCGCCACAGGACATCATCGGCGCGCGCAGCGTGCAGTCA
TGCGTCTTCAGTTCGCAGGCACGGCGCAGGTCCGGGTTGTCCACGTCCTTGCAGCGCTTG
TCCGGCGCCGGCACCATCCGCTGCTCGCAATTGCTCTGGCGGCTGCCGAGAGAGTCATTC
TGCGCCATGCAGCTGCGGTAGCTGGCCTGGCACTGCATGCGGCATTGCGCCGATGCAGGG
AAATCCGCGCCTTCGTACGACGCCGGGGTGCTGCAGCCGGCCAGGGCCAGCAGCACGCCG
GCCACGATGAAGCGATGCAGGGCCATGGACACGTCCTGTGCGAGGGTGTGCCAACCGTAG
CAGAGCCAGGGCTACAGGCGCGTTAATCCTGCCTCCAGATACAGCAACGGCGCCACACGG
GCGCCGTTGTCTGGACCGAAGCGTGCGGGAATTACTCCACCACCACCGGAATCTTGCCGA
TGCGGGCCTGCCACTCGCGCGGGCCGGTCTTGTGCACCGATTCGCCGGCGGAGTCGACGG
CCACGGTCACTGGCATGTCCTGCACGGTGAACTCGTAGATCGCCTCCATGCCCAGGTCAG
CGAAACCGACCACCTTGGCCGCCTTGATCGCCTTGGACACCAGGTAGGCCGAGCCACCGA
CGGCCATCAGGTAGGCCGACTTGTGCTTCTTGATCGCCTCGATCGCGGCCGGGCCGCGCT
CGGCCTTGCCGACCATGCCCAGCAGGCCGGTCTGCGCCAGCACCTGCTCGGTGAACTTGT
CCATGCGGGTCGCCGTGGTCGGGCCGGCCGGGCCCACCACTTCGTCACGCACCGGATCGA
CCGGGCCGACGTAGTAGATGAAGCGGCCCTTCAGATCGACCGGCAGCTGCTCGCCCTTGT
TGAGCATGTCGACCATGCGCTTGTGCGCGGCGTCGCGGCCGGTGAGCAGCTTGCCGTTGA
GCAGCAGGGTCTGGCCCGGCTTCCAGCTGGCCACGTCTTCCGGGGTGATCGTATCCAGGT
CCACCCGGGTGCCCTTGGATGCGTCGTAGGTCAGCTTCGGCCAGTCTTCCAGCGACGGCG
GGTCCAGCATCACCGGGCCGCTGCCATCCAGGGTGAAGTGCGCATGGCGGGTGGCCGCGC
AGTTCGGGATCATCGCCACCGGCAGGTTGGCCGCGTGGGTCGGGTAGTCGTTGATCTTGA
TGTCGAGCACGGTGGTCAGGCCACCCAGGCCCTGCGCACCGATGCCCAGCGCGTTGACCT
TCTCGTACAGCTCCAGGCGCAGCTCCTCGATGCGGTTGGACGCACCACGGGCCTGCAGCT
CGGTGATGTCGATCGGCTCCATCAGCGCTTCCTTGGCCAGCAGCATCGCCTTCTCGGCGG
TGCCACCGATGCCGATGCCCAGCATGCCCGGCGGGCACCAGCCGGCGCCCATGGTCGGCA
CGGTCTTCAGCACCCAGTCGACAATCGAGTCGGACGGATTGAGCATGGCGAACTTGGTCT
TCGCTTCCGAACCACCGCCCTTGGCGGCGACGATCACGTCGACTTTGTTGCCCGGCACCA
CCTTGACGTTGACCACGCCCGGGGTGTTGTCCCTGGTGTTGATGCGCTTGCCTGCCGGAT
CGGCCAGCACCGAGGCGCGCAGCTTGTTGTCCGGGTGCATGTAGGCGCGGCGCACGCCTT
CATTGGCCATGTCTTCCACGCCCATGGTGGCGTCATCCCAACGCACGTCCATGCCGATTT
CCAGGAACACGGTGACGATGCCGGTGTCCTGGCAGATCGGGCGGTGGCCCTCGGCGCACA
TGCGCGAATTGATCAGGATCTGCGCCATCGCTTCCTTCGCGGCCGGCGACTCCTCGCGCT
CGTAGGCGGCGGCAAGGTTCTTGATGTAGTCGACCGGGTGGTAGTACGAGATGTACTGCA
GCGCGTCGGCGATGGACTGGATGAGGTCTTCCTGCTTGATCGATGTCACGTCTTGCTCGC
TTGCTCGAGGCTGGCGGGGGTAATCCACCCATTTTACCCCCTCCCCCCGGCCCCAGGGTG
GTAGTGCCGGCCGCTGGCCGGCAAGATTCCCCCGACGCTCTGTCACGCCACGCGCCACTG
CGGCGTCCTTGCCCACATGAACGCCGAAACCGCTTTCCAGACCCTCCGCCCGCGCCTGAT
GGCGCTGGCCTACCGCCTGCTCGGCAGCCGCACCGACGCCGAAGACGTGGTCCAGGACGC
CTGGCTGCGATGGTCCGGCGCCGATCCTGCGGCCGTCCGCGATGCCGAGGCCTGGCTGGT
CACCACCACCACCCGGCTCGGCCTGGACCGGCTGCGTGCGGCCAAGCGCGAGCGCGTCCA
CTACGTCGGCCCATGGCTGGCCGAACCGCTGGCGGTCACCCTGGAGCCGGACCCGGCGCC
CGGTCCGGCCCAGCTGCATGCGCTGGCCGACGACGTCTCGGTCGCTTTCCTGACCCTGCT
CGAACAGCTCGGCCCCGAGGAACGCGCCGCCTTCCTGCTGAAGGAGGCGTTCGACCACGA
CTACCGTCAGATCGCCGAGCTGATCGGCCACAGCGAGGCCAACTGCCGGCAGCTGGTGCA
CCGTGCCCGGCAACGCCTGCAGGCCGGACGACCGCGCTTCAATGCCGATGCCAGCCAGCA
CCGGCAGCTGCTGGCGCGCTTCATGGAGGCCTCGCAGCGCGGCGACAGCGACGCGATCCA
GGCCCTGCTGCACGCCAACGCGGTGCTGGTTTCCGACGGCGGTGGCGTGGTCACTGCGGC
GGTGCGGCCGCTGCTGGGCGCCGAACGCATCGGCCGCCTGTTCTGGGCCATCGCCCGCCG
CGGCGCGGTGCATCCCGCCCAGCTGGGCTACGTCAACGGCGAGCCGGCGATCCTGCGCTT
CCAGGGTGAGCGCCTGCATTCGGTCACCACCATCGAAGTGGTCGATGGCCGCATCGCCAA
CGTGTACAGCGTGTTGAATCCGGAAAAGCTGCCGGGTGTTGTCACGCGCGATGACGGTAC
GGCGTCCTGGTAGTGAAAGGCGGCCACCGTGGCCGCCGTGGAGCCGAAAATGTCCGATCA
CGCCTCTCCCCGCGTCCCCTACACCCGCCTGGCCGCCGAGGCCTTCAAGGGCCTGCTGGC
CACCAGCCAGGCCGTGCATGACAGCTCGATCGATCCGACCCTGATGGAACTGGTGTTCCT
GCGCGTGTCGCAGCTCAACGGCTGCGGCTACTGCATGGACATGCACGGCACCGCGCTGCG
CAAGGGCGGCATCGAGCCGCGCAAGCTGGACACGCTGCCGGCATGGCACGAAAGCCGCTT
CTTCGATGCCCGCGAGCGCGCGGCACTGGGCTGGGCCGAGGCGCTGACCCGGCTGACCGA
CGGCGCGCCGTCGCAGGCCGCGTTCGATGCACTGGCACCGCACTTCGATGAGAAGGGCAT
CAGTGACCTGAGCATGGGCATCGCGGTGATCAATGCCTGGAACCGCCTCGGTGCGGGGTT
GCTGCCGCCGCTGCCGTAAAGGGGGGCTGGCCGGGCTGCCGCCCGGCACCCGCAGAGGCA
ACAACCAGAGCAACATCAAAAACCGGCACTACTGTGAGTTGGCGGGGTGGGTCCACGCAA
TGCGTGGATGCAGGAGGGTCAGATCCCTTCGCTTCGCGAAGGGATCTGACCCCGGTGCCG
GCAACACGGCTGCACTGACTCCCCCTGCACGTATCACGCGCGCACAATACGCGCATGCCT
GCCATCCCCCCCGTTGGCGCTGCCGCCGCGAAGAAACCCAGCCTGCGCCAGCGCTTCAAG
GCGATGCGCAACCTGCCGCCGTTCCTGCGCATGGTCTGGCAGACCAGCCCCGCGCTGACC
CTGGCCAGCCTGGGGCTGCGCCTGATCCGTGCGCTGCTGCCGGTGGCGATGCTGTACGTC
GGCAAGCTGATCATCGACAGCGCCCTGCACCTGAGCCAGCACGACGCCGGTTTCCCGCCG
CTGGGCGAGGCGCTGTCCAGCGGCATGCTCAATCCGCTGCTGGGCCTGCTGGCGCTGGAA
TTCGGCCTGGCCATCGCCTCGGACCTGCTCGGCCGGCTGGTCAGCTACGCCGATGCCCTG
CTCTCCGAGCTGTTCGCCAACGTCACCAGCATCCGGCTGATGGAACACGCGGCGACGCTG
GATCTGGAGGACTTCGAGGACCCGGACCTGCAGGACAAGCTGGACCGTGCGCGGCGCCAG
ACCATGGGCCGGATGAACCTGATGAGCCAGCTGTTCGGCCAGGTGCAGGACGCGATCACC
GTGGCCAGCCTCGCCGTCGGCCTGCTGGTCTACGCGCCGTGGCTGATCCTGCTGCTGGCG
CTGGCACTGGTGCCGGCCTTCATCGGCGAATCGCACTTCAACGCGGCCGGCTACAGCCTC
AACTTCCAGTGGACGCCCGAGCGCCGCCAGCTCGACTACCTGCGCCAGCTCGGTGCCAGC
GTGGAAACGGCCAAGGAAGTGAAGATCTACAACCTGCACCGCTTCCTGGTCGAGCGCTAT
CGGCGCCTGTCGGTGGCGCTGTTCCAGGCCAACCGTGCCCTGGCACGGCGCCGCGCGTTC
TGGGGCACGCTGCTGGCTGCGCTGGGCACGCTGGGGTATTACACCGCCTACGCCTACATT
GCCTGGCGCACGGTGCGCGGCGACTTCTCGATCGGCGACCTGACCTTCCTCGCCGGCAGC
TTCCTGCGCCTGCGCCAGCTGCTGGAAGGCCTGCTGATCGGCTTCTCGCAGGTGGCCAGC
CAGGCGCTGTACCTGGATGACCTGTTCTCGTTCTTCCAGATCGAACCGGAAATCCACTCG
CGCGAAGGCGCCGTACGCGTGCCGCAGCCGATCCGCCAGGGCTTCGTGTTCGAGAACGTC
GGTTTCCGCTATCCCGATGCCGAACAGTGGGCGGTGCGCCACCTCGATTTCCAGCTGCAG
GCCGGCGAAGTGCTGGCCCTGGTCGGCGAGAACGGCGCGGGCAAGACCACCCTGGTGAAA
CTGCTGGCACGCCTGTACGAACCGGACGAGGGCCGCATCCTGCTCGATGGCCGCGACCTG
CGCGACTACGACCTGGACGACCTGCGCGCCAACCTCGGGGTGATCTTCCAGGACTTCGTG
CGCTACAACCTCAGCGCCGGCGAGAACATCGGCGTCGGCCAGGTCGAGGCGATGGACGAC
CAGGCACGCATCGCCGATGCCGCGCGCCGCGGCATGGCCGAGGAAGTGATCGAGGAGCTG
CCCGGTGGCTACGACCAGCTGATCGGCCGCCGTTTCAAGCAGGGCGTGGACCTGTCCGGT
GGCCAGTGGCAGAAGATCGCCATTGCCCGCGCGTGGATGCGCAATGCGCAGGTGATGATC
CTGGATGAGCCAACGGCAGCGCTGGATGCGCGCAGTGAGTTCGAAGTGTTCCAGCGGTTC
AGGGAACTGGCGGATAATCGCACCGCCGTATTGATCTCCCACCGTTTTTCCTCGGTCCGC
ATGGCCGATCGCATCCTGGTGCTGGCCGATGGCCGGATCGAGGCCAGTGGCACCCACGCC
CAGCTGATGGCACAGGGCGGCCGCTATGCCGAGCTGTTCGAGCTGCAGGCGGCGGGTTAC
CGCTGAGAACGCCTCTCGTTCCGCCCAATGAGAACCCGTCTCATTTGAGATAGAATTCCC
CCGACGACTTTTGACAGATACGCCCATGTCCTCCGCTTTTGGCGCCGAAACGGTGCTTGA
GGTCCGTCACTGGACCGACGCCTACTTCAGTTTCACCACCACCCGCGACAGCGGCTTCCG
CTTCGAGAACGGCCAGTTCGTGATGATCGGCCTGGAAACCGAGGCACGGCCGCTGCTGCG
TGCGTACTCCATCGCCAGCGCCAACTGGGAAGAGCATCTGGAGTTCTTCAGCATCAAGGT
GCAGGACGGCCCGCTGACCTCGCGCCTGCAGCACATCAAGCCAGGCGACAAGGTGCTGGT
CGGCAAGAAGCCCACCGGCACCCTGCTGATCAGCGACCTGCACCCGGGCAAGAACCTGTA
CCTGCTGGGCACGGGCACCGGCATGGCGCCGTGGCTGTCGGTCATCAAGGACCCGGAGAC
CTACGAGCGCTTCGAGAAGGTGATCCTCTGCCACGGCGTGCGCTACGAAAAGGATCTGGC
CTACCGCGATTACTTCGAGAGGGAGCTGCGTGAGCACGAGTTCCTGGGCGAGATGATCGG
CGACAAGCTGCTGTACTACCCGGCCGTCACCCGCGAGCCGTTCGCCAACCAGGGCCGCCT
GACCTCGCTGATGGAAAGCGGCCAGATGCAGCGCACCCTCGGCCTGCCGGAGCTGAGCCC
GGAAAACGACCGCGCGATGATCTGCGGCAGCCCGCAGATGCTGGCCGACCTGCGTGCTGT
GCTCGATGCCCGTGGTTTCCAGGTTTCGCCGCGCATCGGCCAGCCGGGCCACTACGTGTT
CGAGCGCGCGTTCGTCGAGAAATGATGCCGCAACGGTAGTGCCGGCCGCTGGCCGGCTCT
TCCTGGCCCACGGGGTTGCCGGCCAGCGGCCGGCACGACCTCACAGCAGCGCTTCGATCT
CGCCGCGCAGCTGCTCCGGCCGGGTGGTGGGCGCATGCCGCGACACCACCCGGCCCTGGC
GATCGACCAGGAACTTGCTGAAATTCCACTTGATGCGGGCACTGCCGAGCACGCCGCGCT
TCTCCCGCGCGAGCCACCTCCAGAGCGGGTCGGCCCCCTCGCCGTTGACCTCGATCTTTT
CCGACAGCGGGAAGCTGACCGGATAGTCCAGCGAACAGAATTGGCGGATCTGCGCGGCAT
CACCGGGCTCCTGCGCGCCAAACTGGTTGCACGGGAAGCCGATCACCACCAGGCCGCGTT
CGCGGTACGCCTGCCACAGCTGCTCCAGCCCGGTGTACTGAGGCGTGAAGCCACAACGGC
TGGCGACATTGACCAGCAGCAACGGATGGCCCTGGTACCGGGCCAGCGCCTGCAGCTGGC
CATCGAGGTCGCGGAAGCTGAAATCGTAGGCGGTCGTCATGGCAGTGGGCCGTGGGCGGT
GAATGCATGGTACCCGCGCCCGGCCCCGGCAACATGCCTTTTGACACAAGTGCAGTCGCC
GCCGGCCGGGTTACCCTCGGGCCCTTGTTTGCCTTACCGGAGCTTCTACCTTGACCACTC
GACTTGCCCTTGCCGTGGCCATGTCCCTCGGCCTTGCCCTGCCCGCCTTCTCGGCCGGCG
CCGCCACCCCGGCTGCCAGCACCAATGCCCAGCAGGCCAACCCGTTCTTCGCCGAAAGCC
CGCTGCCGCTGCACTTCCCGCAGTTCGACAAGATCAAGGACAGCGACTTCGCCCCGGCCT
TCGACGCCGGCATGGCGCAGCAGCTGAAGGAAGTGGAGGCGATCGCCAACAACAAGGCCA
AGCCGACCTTCGACAACACCATCATCGCGCTGGAAAAGAGCGGTGACATCCTCGACCGTG
CGACCACCGTGTTCTTCAGCCTGGTCGGCGCCGATACCAACGACACCCGCAAGAAGCTGC
AGGCCGACTACTCGGCGAAGTTCGCCGCGCACAGCGATGCGATCGCGCTGAACGGCAAGC
TGTTCGCCCGCATCCAGGCGCTGTACGACACCCGCAGCCAGCTGGGCCTGGACGCCGAAG
GCGTGCGCCTGGTCGAGAAGTACTACGACAACTACGTGCGCGCCGGCGCCAAGCTGTCCG
AGGCCGACAAGGCCACGCTGAAGGACATGAATGCCGAACTGGCCAATCTGGGCACCAAGT
TCAGCCAGAACGTGCAGTCGGAAGTGAACGCTTCGGCAATCACTGTCGACGACGTCAAGG
AGCTGGCTGGCCTGTCCAAGGAGCAGATCGCCGCCGCCGCCGAAGCCGCCAAGGCCCGTG
GCCTGGAAGGCAAGTACGTGATCACCCTGCTCAACACCACCGGCCAGCCGCCGCTGACCA
ACCTGGCCAACCGCGCCCTGCGCCAGAAGATCTACGAAGCCTCGACCACCCGCGGCAGCC
GCGGCGGTGAGTTCGACAACACCGCGCTGGTCTCGCGCATCATGCAGCTGCGTGCCGACA
AGGCCAAGCTGATGGGCTTCCCGAACTTCGCCGCCTACAACCTGACCAACCAGACCGCCA
AGACCCCCGAAGCGGTCAACGCGATGCTCGGCAAGCTGGCTCCGGCCGCGGTGGCCAATG
CCAAGCGCGAAGCCGCCGACCTGCAGGCGATGATCGACAAGGAGCAGAAGGCCGCGCGCA
AGCCGACCTTCCAGCTGGAACCGTGGGACTGGGCCTTCTACAGCGAGAAGGTGCGCCAGG
CCAAGTACAACTTCGACGAGTCGCAGCTGAAGCCGTACTTCGAACTGAAGAACGTGCTGG
AGAACGGCGTCTTCTACGCCGCCGGCCAGGAATTCGGCCTGACCTTCAAGCAGCGCACCG
ACCTGCCGGTCTACCACGATGACGTCACCGTCTACGACGTGTTCGACGCCGATGGCAGCC
AGCTGGCGATCTTCATCTTCGATCCGTATGCGCGCGCCTCCAAGCGCGGCGGTGCGTGGA
TGAACTCCTACGTCTCGCAGTCCAAGCTGACCGGCTTCAAGCCGGTGGTCGCCAATCACC
TGAACATCCCGAAGCCGCCGGCCGGCCAGCCGACCCTGCTGACCTGGGATGAGGTGAACA
CCACCTTCCACGAGTTCGGCCACGCCCTGCACGGCATGTTCTCCAACGTGAAGTACCCCT
ACTTCTCGGGCACCTCGGTGCCGCGCGACTTCGTCGAGTTCCCCTCGCAGGTCAACGAGA
TGTGGGCCGACAACCCGGTCATCCTGAAGAACTACGCCAAGCACTACCAGAATGGTTCGG
CGATGCCGCAGGCCCTGCTGGACAAGGTGATTGCCGCATCGAAGTTCAACCAGGGCTTTG
CCACCACCGAATACCTGGGGGCGGCGATGCTGGACCAGAACTGGCACCAGATCGGCCCGG
ACCAGGTGCCGGCGGCCAAGGACGTGATGGCCTTCGAGCGCGCCGCGCTGGAGAAGGACG
GCATCTACTACGCGCCGGTTCCGCCGCGCTACAAGACCCCGTACTTCAGCCACATCATGG
GCGGCTACTCGGCCGGCTACTACGCCTACATCTGGTCGGAAGTGCTCGACGCCAACACCC
AGAAGTGGTTCAAGGACAACGGCGGCCTGAGCCGCAAGAACGGCGACCACTTCCGCGCCA
CCCTGCTGTCCAAGGGCGGCAGCGTCGACGCGATGCAGCTGTTCCGCGATTTCGCCGGCC
ACGAGCCGCAGATCGAACCGCTGCTGGAAAAGCGTGGCCTGACCGGCGCCGGCAACTGAT
CGCCCGCGTACCGGCCTGAAACGGAAACCGCCCGGGAGACCGGGCGGTTTTTTTTGTTGT
GATTGGGGTCAGAGCCCTTTTCTGCGAAAAGGGCTCTGACCCCGGGGTCTCCGACCCCGC
GCTGGCTTCATCGCGGCGCCACGTACCCACCCGGCACGCCTTCCGGCGACAGCACCAGCT
GCCACAGCTGCGCGTGCCGGCAGCGGAAGGTGGCCATCGACCCGGCCAGGTAGAAGCGCC
ACATGCGCCGGAAGTGCTCGTCGTAGTGCGCATCCAGCCGCGGCCACGCTGCTTCCACGT
TGCGCCGCCATGCCTGCAGGGTCAGGTCGTAGTCGGTGCCGAAGTTGTGCCAGTCCTCCA
GCACGAAACGGCCTTCGAACGCCTTGGTGATCTGCACCGCCGACGGCAGCATCGAGTTGG
GGAAGATGTAGCGTGCAATCCATGGATCGGTGCGATGCCGTGAGACATTGGTGCCGATGG
TATGCAACAGCAGCAACCCGCGCGGCGACAGGCAGCGCTTGGCCACTTCGAAGAAACTGG
CGTAGTTCTTGTCACCGACGTGCTCGAACATGCCGATCGAGAAGATCGCATCGAATGGTT
CGTCCAGTTCACGGTAATCCTGCAGGCGGATCTCGATCGGCAGGCCAGCGCACAACTGCC
GCGCGAACTCGGCCTGCTCCTGCGATATGGTCACGCCGACGCCGCTGACACCGTAGCGCT
CGGCGGCGAACTTCAGGGCTTCGCCCCAACCGCAGCCAATGTCCAGCACGCGCTGACCCG
GGCGCAGGCCCAGCTTGCGGCAGACCAGGTCGAGCTTGGCCTCCTGCGCTGCATCAAGGT
CATCGGCGTTGCGCCAATAGCCACAGCTGTAGACCAGGCGCTGGCCGAGCATCGCCTGGT
AGAGATCATTGCCGAGGTCGTAATGGCGGCGGCCGACTTCGTAGCTGCCCTGCCCCGCCT
GCAGGTTGAACAGGCGGGCCTTCAGCGCGTCTGCCACTTCGCGCCAGCCGTGCACCCGTT
CATCCAGGTGCGCCTGCATCAGGTGGACGAGGAATTCATCCAGGACGTTGGCATCCCACC
ACCCCTCCATGTAGCTCTCGCCCAGGCCGAGCGAGCCGTGGCCCATGACCCGCGCGAAAA
AGCGCGGGTCATGTACCTGGATGTCCTGTGGCTGGGTGCCGCCGATGCGGACCCCGGCTT
CGTGGAGCAGGCCGGCGACCCGCTCCTGCAACCCTGTATCCACGCCGCCTCCTCGACTGC
GGTCAACCGCGTGCGAACAGCTCCACGTAGTCCTTGGCCACGTGCGGCAACAGCACCGCT
GCCGGTACATCGGCGGTCTGGGTGCCGTCCGAGTATGGACCCACCTGGTACGGCGGGAAA
ACAAAGCGCAGCGCGGTGATCTGCCCCTTGTCGTCGGTCAGTGGCTGGAACTGGCTGAAA
TTGTCGGCCTGCGGGCCGGTTCCGTCGGCGATCATGCGCGATGCGTTGCGCAGCGATTCC
TGCAGCTGGGCCGGGTCCATGTCCTCGCCACTGAGGCGGGTGGCCACGCGTTCGCGCAAC
TGGTCGGCGACGAAATCGCTGATCGCCTTCCAGCCCTTGGCATCGGCCACAAGCTTTTCG
GCGCTGAGCATCTGCTGCTGCTGCGGCAGCCACACGAAGCGCGCCACCAGCGGTTCGCCG
TGGGCGCCACCCGTGTAGCGGCTGCCGTCGGCACTGACCACCACCAGCTGCGGGGTTTCA
AGCAGCTTCTCGAAGCTCAGCGACAGCTCGTAGGGCATGGTCGGCTTGTCGTTGCCCAGC
CCGTCCAGCGCCTGCTGCAGGTCGCTGCGCGCACTCGTGGCATAGCTCTGCAGCGCGCGG
GCCAGGCCCGGATAACGGTCGATACCGGCCGGGTAGCTGATGCCCACCACTTCGCGCTCG
TTGTTCTCGATCACGTCGCGCAGATCCAGCGGCGCTTCCGTGGCCGGCGTTTCGCCCGCG
GCCGTCGCCTCGGCGGCGGGCGCCGCGTCGGTCGCCGGTGCCGGCTCGCTTTCACGCTGG
CAACCGGCCAGCAACAGCACGCCCACCACGCCGGCCAACACGCTGCCGTGCAATGGCCGG
TTGTTTCCAATCTTCATCGGGATCCCCTGTTCATGTTTGTACATCATCGCCTGCCATGGC
TGAAGCGTGACCCGCTGGCGTTCAGCCAACGAGCAGGTCGTGGTACTCCTCGTGGCGCTG
CAGGAAGGCTTCGGCGTAGGAACATGCCGGCACCACCTTGTATTTCTGCTCGCGCGCGAA
ACGCAGTGCCACGCGGGTCAGCTCACCGGCGATGCCACGGCCGGCGATCGGCTCGGGCAC
CTCGGTATGGGTGATGACCATGCGCCTGCGCTTGATCTGGTAATCGAGCACCGCCAGCTG
TCCGCGCACACGTGCGGTGAAGCGGTGGTTGGCCAGGTCGTGCTCGACCTCATAGGCCAG
ACCGGGGGGCGTGACCGAAGCCATGGAACTGTCTCCTGCGGCGACTGCGTGGATGGTGCG
CAGCCGGGCGCCATGATCGCGTGAAGCCTGAACAAGGGCAAGTCCAGTCCATTCACGTCA
GTTTTCGCCCTCAAGCTGGAGGCGGGCCGGCCGCTATCGCCTATGGAGGGGTACGGCCAG
GCTGGCACGACCCTTGCGACCGTTGACCATGCGCACCACCGTGGAGGCTCCCATGCACGC
CAGCAATTCCCATTCCGATACCGACCGCGCCCTGCTGGAGGGCCTGCTGCAACTGGCGGT
GGAAGGGCAGACCGAGGATCAGGATTTCCAGCGCATCGGCGAGGAAGTGTTCGCCCGCCT
GCTGGATACCTACGGCCAGCAGACCGCAGCCTGACCCGGCCGGGGCGGATCGGACCCGAT
CCGCCCCGCTACCCGCATCAACCGCCGCCGAGGCGGAAGGTCGGGTTGGAGAGTTCGCGC
AGGAAGTGGGTGAAGATGCTCGGCTGCATGGCCAGCATGAAGATCACGCCAAACGCCGCA
CCTGCCAGGTGCGCGCTGTGGTTGATGCGGTCGCCACCGCGCCTGTCCATCCAGATGCTG
TAGCCGACGTAGAACGCGGCATAGATGATCGCCGGTGCCGGGATGAAGAACACCAGGATG
ATCGACCACGGCTTGATCAGGATGAAGGCGAACAGCACCGCCGATACCGCCCCAGACGCC
CCGAGGCTGAGGTAGTTCGGGTTCTTCTGGTTCTTCAGGTAGCTGGGCAGGATCGAGACC
AGCAGCGCGCCGATGTAGAACGCCGGGTAGGTCAGGTAGCTGCCGGTCAGCTGCACCATC
ACGCTCTCGATGAATCCCCCGAAGAAGAACAGGGTGATCATGTTGAAGATCAGGTGCGAC
CAGTCGGCGTGGATGAAGCCATAGGTCACCAGCCGGTCGTACTGGCGGTGACGGTCGATG
GCCGGCGGCCACAGGATCAGGCGGTCGGCCAGCTTGCGGTTGTTGAACGCCATCCACGAC
AGGATGGCGGTGATGGCGATCAACAGCAGATTGACGGGGGTCATGTCAGGCTCAGGCGGT
ACGGTAGTTGTCGACCATACGATAGCGTTTCGCGTACCAACCGAAGGCCAACGCCGCGAC
GAAGGCGAAGCCGGCGAAGAAGAACATCAGGAACGCCGCCTCGCTCAGGCCCGTGCCCGC
GATCTGGTGGGTGACCGTGTCGTTGCGCACCGCCGCGTTGGACAGCAGCACCCACAGGTT
GCCGATGGTGGTGGTCAGGTTCCAGAAGCTCATCACCACGCCCTTCATCGCCTGCGGTGC
CTGGCTGTAGGCGAACTCCAGGCCGGTGGCCGAGACCAGCACCTCACCGAAGGTCAGCAG
CGCGTACGGCAGCATCTGCCAGAAGATCGACATGGCGTTGCCGCCGTCCATCACCACCTG
GATGCCACCCACCACGATCCAGGCCAGGCCACTGAAGGCGATGCCGGCGGTCATGCGGCG
CAGCGCGGTCGGTTCGAAGCCGAAGCGGCGCAGGGCCGGATACAGCACCAGGTTGTTGAA
CGGAATCAGGATCATCACCAGCAGCGGGTTCAGCGCCTGCATCTGCGAGGCGGTGAACCA
GCTTGGCATCTGCATCTGCTGGCCCTGCAGGACCCAGGTCGAGGCCTTCTGGTCGAACAG
CGAGAAGAACGGCGTGGTCAGCGCGAAGATCACCAGCACGCGCAGTACCGAGCGCACGCC
TTCCACGGCTTCGGCCGGATGCTGGCCACGGGCGCGGTCCAGCTGCAGCCAGGTGCCGCC
ACCGATGCCGGCAAGGATGGCCACCAGCGCCAGGCACAGGCAGATCACGATGCCCAGCGA
ACCGACCAGGCCGAACGAGGCCACCGCCAGCGCCAGGCCAAGCACGGCGATCACCAGGCC
CGGACGGCCCTGGCCAGCCACGCGCGTGGTCAGCGCGGTACGCACCACGTTGGCGAACGA
ATGCGGGTCCTTCGGCGGCAGCGGCACCAGCACGTAGCGCCTGCGGCCCAGCCAGAACAC
GAAGGTAGCGATGAACATCAGGATGCCCGGGATGCCGAACGCCCACTGCGGGCCCCAGTT
CTTCAGCACCAGCGGGATCAGCAGCGAGGCGAACAGCGAGCCGAAGTTGATGATCCAGTA
GAAGGCGTCGAAGACGATCTTGGCCAGGTGCTTGTTGCTCTGGTCGAACTGGTCGCCCAT
GAACGAGGCCACCAGCGGCTTGATGCCGCCGGCACCGAGCGCGATCAGGCCCAGGCCGAG
GAAGAAGCCCTCACGGCTGTTCTCGAACAGCGCCAGGCACAGGTGGCCGGCGCAGTAGAC
CAGGCTGAACCAGAGGATGGTGTGGTACTTGCCGAAGAACCTGTCGGCCAGCCAGCCACC
GAGCAGCGGGAAGAAATACACGCCGATCATGAAGCTGTGCATGATGTCCTTGGCTTCACT
GGCACGGCCTTCGGCAGTGATTTCCTGCAGCAGCAGCGAGGTGATCAGGAACTGCACCAG
GATGTTGCGCATCCCGTAGAAACTGAACCGCTCGCAGGCCTCATTGCCGATGATGTACGG
AATCTGGCGCGGCATCTTTCCCTGGCCGGCGATGGGGGCGACTGCGTCGTGGCTCATCCT
GTAAGGCATTCCTGCAAAGCGAAAGGCGCAAGGTTACCGGAACCGGGGCTTGCGAAGCAC
GCTGCAGGGCTGCATGACAACGGTGCCAATCCATGGCAGGCAGTGCAGGCCCTGCCGGAA
GTCACGGCACCTGCACGACAAAAGCGTAAACTTATCGTTATGCGCCCCCTCGCCCACGCC
CGCCTCCTGCTCAGCTGCCTTGCGCTGTTGCTGGCGTTGCAGGCGCAGGCACGACCACAG
GCGCCGGCCGTCGTTGCCAGCGAGAGCGACCCCAGGCAGCTGACGGTCGCCGCGCTGGAG
CTGCCCAGCCGCGATGACGCGCAATGGAAGCAGCGCCGCGAGCAGGTCGCACAGTTGCTG
ACCGAGCTGCAGCCGGACGTGATCTCGGTGCAGCAGGTGCTGCAGCAGCAGGGCCGCAAC
CCGGCCTGCTGGCTGGCCAGCCGGCTGCGCTACAGCTGCGACTTCGTTACCGCCGATCCG
CCCAGCCAGCCGCTGCGGCATGGCAACGCCATGCTGACCCGGCTGCCGGTCAGCGAGGAC
GGCGTGACCCTGCTGCATCCTCCCGGCACCTTCAGCGCGGCCGGCATGATGCGGCTGAGG
CTGGGCGAGGCGCTGGTCAACATCTATGTGGCGCGGCTGCGCCCGGACCCGGACGAGGCC
AGCGCCCGCCAGCACCAGACCAGCGACCTGATGACCTGGATCGGCGCCACCGCCGAAGGC
ATGCCGAGCCTGATTGCCGGCGATTTCTCGGCCAGCACGGTGGAACTGGTGCGCAGCACG
CCGGGGTTCCAGCCGGCCCGGCGCAATCCCGGCGGCCGTGCCGAGGCGCCGGCGGCCAGT
GGGGGCGGCAGCAGCGGCCACGGCCTGGATGTGCTGTTCCAGGTCAAGCATTTCGGCGGC
ATCCGCCAGCAGCCGATCCTGCTGCCGGCCGACGGCGACCTGCCCGGCCTGCGTCTGGGT
GTGATGGCGACCCTGCGCTTGCAGGGCGATACGGCCACTGCGGAATAGGTAGTGCCGGCC
GCTGGCCGGCTCCCCCGGTACTGCACGGTTGCCGGCCTGCGGCCGGCACTATCGAACGAC
TGCTGCAACAGAAAAGGCCGGGGTCTCCCCCGGCCTTCTCATGTCATCCCGTCACGCGAT
CAGGCGATCGCTTCCTGGTAACGGCGCTCGACTTCGTTCCAGTCGATGACGTTGAAGAAC
GCGCCGATGTATTCCGGGCGGCGGTTCTGGTACTTCAGGTAGTACGCGTGTTCCCACACG
TCCAGGCCGAGGATGGGGGTGTTGCCTTCCATCAGCGGGCTGTCCTGGTTGCCGGTGCTC
TCGACCACGACCTTCTTGTCCGGGGTCACGCTCAGCCACGCCCAGCCACTGCCGAAACGG
GTCAGCGCGGCCTTGGTGAAGGCATCCTTGAACTTGTCGAAACCGCCCAGGTCCTTGTCG
ATGGCCTTGGCCACGTCGCCCACCGGGTTGCCGCCGGCATTGGGGGCCATCACGGTCCAG
AACAGCGAGTGGTTGGCATGGCCACCACCGTTGTTGCGCACCGGGCCCTGCAGGTTCTCC
GGCAGCGACTTGAGCTTCTTCACCAGCTCTTCGACCGGCAGGTCAGCGTACTCGGTGCCT
TCCAGCGCCGCGTTGACGTTGTTGATGTAGGTCTGGTGATGCTTGGTGTGATGGATTTCC
ATCGTCGCCGCATCGATATGCGGTTCCAGCGCGTCGTAGGCGTAGGACAGCTTGGGCAGG
GTGTAGGCCATGATGCATCTCCTGATTGCGAGGGCACCCGACGATGTCGGGCGGTGCGCG
GTGAATGATGGGGACAGACCGCCAGATTACCAAGGGGGATGTAAAGGAAATTGCGTCCTG
CCAGTGAGCACGACGGCAATTGTTACGCAGCAGTGACGCAGCGCGCTCCTCATGCACCGT
GCAGCGCACAGGCGCTACAGTGCGTGTACTACCCTCGCCCGCCCCTGCCCATGCGCAACC
CCCGGCTGCTGATCACCGCCATCGCCCTGCTGCTGCTCGGCCTGGTCGCCAACCATTTCC
TGCAAAGGCCGCCAGCGCCGCAGTTCGCGCCCGACCTGCAGGGCACGCCTGTCGCGCGCG
CGCCGGCCACCGCCTCGCCCGGCAAGGACAGCGGACTTCCCGCGTTCCTGCCCGCCGAAG
CGCGCGCGACCATCGCCCTGATCCAGCGTGGCGGTCCATTCCCGCACCGCCAGGACGGCA
GTACCTTCGGCAACCGCGAGCAGCAACTGCCGCAGCGCGCGCGCGGCTACTACCGCGAAT
ACACCGTCGACACCCCTGGCGCGCCTACGCGTGGCACGCGTCGCATCGTCACCGGCGGCG
ATCCGCCGGAAGCGTGGTACTACACCGACGACCATTACGCGTCATTCCGCAGCTTCACCG
TACCGGCCCAGGGAGCGCAGTGATGAGCCACGATGATTTCGGCCTTGGCCTGCATGACAT
CAACAACGCCGGCGTCTACGCCATCGACAGCGACGACATCGGCGCACTGGCCGCGGCGAT
GCGCGATGCCGGCCTGAAAGTGATCCGCATCGATCTGGAGGGCGTCGCGGACAAGCGCAC
CCTGCTCGCCCGTTTGGCCGCACAGCTGGATTTCCCGGCCGGTTTCGGCGGCAACTGGGA
TGCGCTGTCGGACAACCTGCGCGACCTGCAATGGCTGCCGGCCAATGGCTACGCGCTGTT
CCTGGCCGACGTGGACGCGCTGCGCGCCGGTCCGCAGAAGGACTTCGACACCCTGCTGGA
CGTGATGGACGAGGCCAGCCGTGACTGGGTCGGCCGCGACGTACCGTTCTGGGTGTTCCT
GTCGCAGAGCGCGTAAGGTCACTGCCTTGGCCGGCATGCACTGACGCCTTGGCAGAGGCC
GATCTTGGTCGGCGCTTCTGTGCCAACCAAGGTCGGCATCTACCAAAGCGCGGGCCGGCC
AGCGCATCGGGCGCGGCCGAAGCTTTAGCGGCTCCCGTTGTCTTCCTGCAGTTCCTTCTT
GAACGGGATGTCCGGCGGCGGTCGTGCCACGGCCGGCTGGTCCTGCATGTTGGGGTTGGT
CAGGCCACAGCCGCCACCGGCCTGCAGGATCGAAATGACGCAGGAGATCCTTGTGTTGGT
GCCCGGCAATGGAATCTCCATCGCCTTGACGCCCTTGCGCACCCATTCGGCCAGCAGCGA
TTCCTGCGGCACCCAGTACTTGTCGAACGAGGTCGGCGTGTAGTCGTACGGCGGGCGCTT
CAGCCAGGTGCCGGACTGCGCAATGCGCTCCTTGCTCCAGCCGTCGTTGGCACCGCCGGG
CGCACCGCGCGCGGCATGGCCATCGCCCTCCTGGCCAGGCACGCGCACGCTGCCATCGGC
ATTGAACAGGCCGCTGCCCTTGCCGGCGGTACTGGCCTGGCGGGTACCGTTGCTGCTGCC
GTCGCGGTTGCGGCTGGAAGACCCCCAGTCATCGCCCTTGGCAGGCGTCGCCCAGTTGCC
TGGATCAGGCGCCGGGCGCGCTCCCGCGTTTGCGGGTGTGCTGCTGGATGCTGACGGACG
CGCGCTGCTGCTCGCCTGCGTCGCGCTGCCCTGGGCCGCAGTCGCGGGCGTCGCCGTGGC
ACTGCCACTGGAGGATGCCGGCGCTGCCACCGGTGCCGAGGCCACTTCACGTTCCCGCAC
CTGCACGTCGCGGCCAGTGGGCGCGCGTACGGCGGGCTCACGCCCGGCCACCGCCGCCAT
CCGCACCTGCGGATCGGCCACGGCCTGCACTTCACGTTCGCGCACCTGCACGTCCTGCTG
CGGCACGCGCACCTGCACTTCCGCGCTGCGCAGCGGTTGGGGAGAGACCGGCGCGTCGAC
CGTACTGACTTCGCGTTCGCGCACCTGGATGTCACGCACCTGCGGCGTGCGCACGGCCAG
TTCCGGGGTACGCACCGGGCTTGGTGTCGGCGGCGCCTGCACCGGCTGCACGCTGCGCTC
GCGCACGGCGGGCGTGCTGTCACGCGGTACGACGCTGACTTCGGTGCGCGGCACACTGAC
CGGCGGCACCACGAAATCCGTGCTGGCCTGCGCCACTTCGGTGGCCTGGACGGGCGAAGG
CGGCGGCGCGGCCGCCGGCGCCGGCTCGGCGTCGGCCGGCGGTGGTGGAACGCTGGCGGT
CGGCGCGGATGCCGGGGATGAGGCGGTGGTTTCGGCAGCCACCGGACGTGGCGCAGGGGC
CGAGGCAGCGCCCGCCTCCTGGCCCGGCGCAACCCGACCTGCCGCCGCAGCCGCAGCCGC
TTCGGCGCCCGGCTGATCGCCACCGCCCTCCTGCGATGCGCGGCCGACGAACTCCACCTG
CACGCGCTCGCCCTCGGTGCCCTCTTCGTCCGGCGCGCTGGTACGGATCACCGCCACCCA
CAGCAACAGCACGAAGAACAGCAGGTGCAGCAGTGCACTGACCAGTGCCGAGGTCCAGCG
CATCCAGCGCTGGTCGCGCGGCGCGGCGTCCCAGTCCTGCCAGAACAGTCGGCGCAGTGC
CTGCCACGGCGACAGCCGCGGCGACTGGCCTGGCGGGCCCGGCAGCGGGCGCGGCAGGAA
AACTGCGATCACCTCGCGGGCATGGAACGGCCGCGGCAGTGGCCCCAGCGAGCGCAGCCA
CAGCGCCCAGCCATAGGGCAGGCGCGTGGACTTCTCGAGGACGGCGCGGGGCTGCTGGCG
CGCCAGCAGCAGATCAATGAGTTGCTCGGCCCGGGTCAGAGGCACGCGTCAGCGATCAGG
CGACGTTGCCGCGCGGAATGTAAGGCGCGTGGCCGCTGTCATGATCGGTCGCGTCACGCA
CGGCGGTCACGCCCGGCACGCGGCCCATCAGGGTTTTTTCGATGCCCTGCTTGAGCGTCA
CATCGGCCATGCCGCAGCCCTGGCAGCCACCACCGAAGCGCAGCAGCACCACGCCGTCGG
ACGAGACTTCCTGAACGGCCACCTTGCCGCCATGCGAGGCCAGCTGCGGATTGACTTCGT
TCTCCACCACCCAGTGCACGCGTTCGACCAGCGAGGCCGCATCACCCGGCGCTTCGCCCT
TGATGCGCGGCGCCTTGATGGTCAGCTGCTGGGCACCGGCGGTGCCGGCGACGATGTCGA
TCTCGGCGCCATCGAGCCAGCCAACGCTGCCGGCGTCGACATAGAGGGTGAAACCATCGC
AGTCCACCGCCCACTCGTCACCGAGCAGGTCGGTCGGTTCGGCGAATTCCAGCCGGGCGT
CGGCGCGCGGCGTACCGGGGTCGACCGCGCTCAGGCGCACGCCCATGCCGGGCACGCCCT
CGCGTTCGATCAACTTGCGGAAATGGGTCTGGGCAGTGTCGGAGATCTGGATCATCAGGC
TATTCTAGCCAAGTAAGCGTCAGCCGCTCATTCGGTTTATACACCGTCCGGCGCATTGTT
CAGTCAACACGAGGTGGAGATTCCCATGGCCGACCTGATTCCACTGGCCCAGGCCCGTTG
CGTGCCGCGCAAAGGCAGCGACCACAAGCTCGGCGAGGCCCGCCTGGCCGAACTGCTGCC
GCAGGTTCCCGGCTGGGAGCTGAGCGAGGGTGACCAGGCCCTGTCGCGTACCTTCCGCTT
CAAGGATTACTACGCCACCATGGCCTTCGTGAACGCACTGGCCTGGATCGCCCACCGCGA
GGACCACCACCCGGACCTGGGCGTGCACTACGACCGCGCGGTCGTGCGCTTCTCCACCCA
CGATGTGGGCGGGCTGAGCGAGAACGACTTCATCTGCGCGGCCAAGACTTCGGCCCTGAC
GGAGCAACTGCCATGAACGTACGTTTGCTGAGCCTGTCCCTGATCGCTGCGACCGGCCTG
GCCGGCTGTGGCGCGTCCGAACCGCCGTCACCGCCACCGCCGCCGCCGACCGAAGTGGCC
GCGGTGAAGACGCCGCCGCCGCAGTACCCGCTGGAACTGGCCTGCATGGGCGTGGGTGGC
ACCAGCACCTTCAAGGTGACCATCGGCACCGACGGCAAGCCGAGCGAGGTTGCGCTGTTG
ACCGGGGCCGGCAACCCGCAGCTGGACGAACTGGCCAAGACCGCCGTGCAGGGCTGGCAG
TTCAAGGCCGCCACCCGTAACGGCCAACCGGTGCCGGCCACCATCCAGGTTCCTGTCAGC
TTCAACCCGCCACAGCCGAAGCCGGACCAGTGCTTCGCCATCGAAGAACGCCTGCGCCGC
GGCGGCTGATCGCGCGCACCCCGACGGGGCCTGCCGACGCCCGCCTCGCCCTCGCCGCCC
CGGCCCTGCCCGGGGCGGCTGTCTGTTGACCAGGATCGCGTGGGTTGATGCTGCAGATTC
CCCCTGAAAACATCTGGATCGCACTGGCGGTCACGCTTGCCGCAGGCCTGGCCACCGCGA
TCGGCAGCCTGCTGGTGCTGTTCTCGCGCCGCCCCAGCCCGCGCCTGCTGGCGTTCGGCC
TGGCCTTTGCCGGTGGCGCGATGGTCTATGTGTCGCTGTCGGAGATCCTCAACAAGTCCA
TTGCGTCGTTTGCACTGGCGTATGGCGAGCGCACCGGCTTCACCTACGGCACCCTGGCCT
TCCTGCTGGGCGTGATCGTGATCGTACTGATCGACCACTTCATTCCCAATCCGCATGACA
GCCTGGACAAACAGGACCCTGCGTTCCGCGAGAACAGCCGCGAGTACCTGAAGCGGGTCG
CGCTGCTGACCTCGGTTGCGATCACCGCACACAATTTCCCGGAAGGGCTGGCGACCTTCT
TTGCCACGCTGGAAAGCCCATCGGTGGGCATGCCACTGGCCTTCGCCATCGCCATCCACA
ACATTCCCGAGGGCATCGCGATCGCGGTGCCGGTGTACTTCGCCACCCAGAACAAGTTCT
ACGCGTTCAGTGCCAGCCTGCTGTCCGGCCTGGCCGAGCCCGTGGGCGCGGCGCTTGGCT
ACTGGCTGCTGTCAGGATCGCTGTCGCACGCCACGTTCGGCTGGGTGTTCGGCCTGATCG
CCGGCGTGATGGTGTTCCTGGCGCTGGATGAGCTGCTGCCGGCGGCCAAGCGCTATGCCA
AGGGCCACGAGACGGTTTATGGACTGGTGGCCGGCATGGGCACGCTGGCGATCAGCCTGG
TGCTGTTCAAGTGGTGAGGGGTTCCCGGCTCGCCCTGTAGAGTCCAGCCATGCTCGACTG
GCTTTCCGCGCGGCCCGACCGAGGCGCAGTCGAGCGTGACTCGACGCTACAGGAGATCCT
TACTTCAGCCGGTCCAGCGCCTCGACCAGCTCATCCGCCAGCGGCGCGTTCAATACGTAT
GGGCTCTTGCCGTCATCCAGCGCGAACTCCAGCGAGGCCGCATGCAGGAACAAGCGCTTC
AGCCCGATCTGCTCACGAAGCCGCTTGTTGACCGCTGGATCGCCGTATTTGTCGTCACCG
GCCACCGGATGCCCTAGATGCTGGGCGTGCACGCGGATCTGGTGGGTACGGCCGGTCTCG
ATGCGGACTTCGCAGTACGAATGGCCACCGCGGCGTTCCAGCACCCGGAAGTGGCTGATC
GATTCCTTGCCGATCGCATTGACCTGCACATGGCGCTCGCCGCCCTGGCGCAGGCCCACG
TGCAGCGGTGCGTCGACCGTCATCACGCCGTCGGGCATGCGCCCGGCCAGCAGGGTCAGG
TAGCGCTTGCGGATGCCGGCGCCGTGGTCTTCACGCAGCAAGGCCTGCAGTTCGCTCAGC
GCCGAACGCTTCTTGGCCACGATCAGCAGGCCCGAGGTGTCGCGATCCAACCGGTGGACC
AGCTCCAGGGTCTGCCCCGGGCGCAGCGCGCGCAGGGTCTCGATGGCGCCGAAGCTGATG
CCGCTGCCGCCGTGGCTGGCCACGCCGGTCGGCTTGTTCAGGGCCAGCAGGCGGGCGTCC
TCGAAGACGATGGCCTGCTCCAGGCGGCGCATGAACGCCTCCGGCGGACCGGCCTTGTCT
CCTTCCTCAGTGAGACGGACCGGCGGCACGCGCACCTCGTCACCGGCCTCGAGCTTGCGT
TCGGCCTTGGCGCGGCCACCGTTCACCCGAACCTGGCCACTGCGCACCAGCTTGTAGACC
AGGCTGCGCGGGGCGCCCTTCAGCTGGCCGAGCAGGAAGTTGTCCAGGCGCTGGCCGGCG
CGGTCGGCGGGAACGGTGATCATGCGCACGGAAGGCTTGTCGCCAGCGGGTTTGGTGGGG
TCTTGGGCGGTCATCAGGCTGTTTATTCTGTTACACTCGGGGGGCGAGATAAGGGATTGA
TTTCGTTGGAAGTTACTCAGGGCCAGAAGCCCAGCTTCCGACGAATCCGGCACAGTGCGC
GACCACCGCCCGCGGGGCGGCCATGTTAGCGGCTCACCGGCCTTCCCGGCCATCGCCGGA
TGCCTGACACGCAACCGTGCTGAACATGTCCCGCGTGGCGCTCCAGCCTGGCTGACAGCT
GCCTGCGGCCTGTAACACCCCAAAACCCATAAGAGTGAAGCGCTCCCGCGGCCTGCCGTG
GTGTCGTAGCGCTGGAAACCCAAGCCGCCCTCCCCGCGCTTGCGCGAATGGGCGGCGAAC
CGTGTCCAGAGGCGAAACCCCATGGCGTTCCGCGCGGTAGCCGCTTGCGAGGAACGCAAC
AATGAAGCGAATGCTGATCAACGCCACGCAGGCTGAAGAGCTGCGTGTTGCCATCGTGGA
TGGCCAGTCGTTGTATGACATCGACATCGAACAGCCGTCGAAGGAACAGAAGAAGTCCAA
CATCTACAAGGGCCGGATCTTCCGCATCGAGCCCTCGCTGGAAGCCGCCTTCGTCGAGTA
CGGCGGTGGCCGCCATGGCTTCCTGCCGCTGAAGGAAATCTCCCGCGACTACTTCCAGGC
CGGTGTCGACCACAACAAGGCCGGCATCCGCGAGCTGCTGAAGGAAGGACAGGAGATCGT
CGTCCAGGTCGACAAGGAAGAGCGTGGCAACAAGGGCGCCGCCCTGACCACGTTCATCTC
GCTGGCCGGCCGCTACATGGTGCTGATGCCGAACTCGCCCAGCGCCGGCGGCGTTTCCCG
ACGCATCGAGGGCGAAGACCGGGCCGCGCTGAAGGACGCCCTGGACAAGCTGAACATTCC
CGACGACATGGGCGTGATCATCCGTACCGCCGGCGTCGGCCGCGATGCGGAAGAGCTGCA
GTGGGACCTGGACTACCTGCTCAATGTCTGGCGCGCCATCGCCGAAGCCGCACTGAGCAA
GCCGGCTCCGTTCCTGATCTACCAGGAATCGCGCCTGATCGTGCGCGCCCTGCGTGACTA
CCTGCGCGCCGACATCGGCGAGATCCTGGTGGACACCGAGGAGATGTACGAGCACGCCCG
CGAGTTCATGCAGCAGGTGATGCCGCAGACCCTGCGCAAGCTCAAGCATTACAAGGACGA
CATCCCGCTGTTCAACCGCTTCCAGATCGAGTCGCAGATCGAGGGCGCCTACGAGCGCAA
CGTGCGCCTGCCGTCGGGCGGCTCGATCGTGGTCGACCAGACCGAAGCGCTGACCGCGGT
CGACGTCAATTCCTCGCGCGCCACCAAGGGCAGCGACATCGAGGACACCGCGTTCCAGAC
CAACCTGGAAGCGGCCGAGGAAGTGGCCCGCCAGCTGCGCCTGCGCGACCTGGGCGGCCT
GGTGGTGATCGACTTCATCGACATGGCCTCCAACAAGCACCAGCGCGAGGTCGAGAACCG
CCTGGCCAACGCGCTGAAGTACGACCGTGCGCGCGTCCAGGTTGGCCGCATCTCGCGCTT
CGGCCTGCTGGAAATGAGCCGCCAGCGCCTGCGCCCGAGCCTGGGTGAATCCAGCCAGAT
CGTCTGCCCGCGTTGCGACGGCCACGGCCGCATGCGCAGCGTCGAGTCGCTGTCGCTGTC
GATCATCCGCGTTGCCGAAGAGCATGCGATGAAGGAAAACACCGGGCAGGTGCTGGTCCA
GGCGCCGGTGGAGATCGCCAATTACCTGCTGAACGAAAAGCGCAGTGCCCTGCGCGAGAT
CGAGCAGCGCCACGAGGCGCCGATCGTGATCGTCGCCGACGAGCAGCTGCACACCCCGCA
CTACACCGTCACCCGCCTGCGCGAGAACGAGCTGGGTGAAGAGAGCAACAAGCCCAGTTA
CCAGCGCGGCACCCCGCGCAAGCTGCCGGTGCATGCCCTGACCAAGGGCCAGCTGAACAT
CCCGCCGCCGGCGGTGACCCAGGTCAAGCACACCTCCCCCGCCCCGGTGCGCGAGGAAGT
GGAGCCGGCCGCAGCGACACCGGCCCCGGTCGTGGCAGCGCCGGTTGCAGCGGCCCCGAG
CGGCGGCGTGATCGGTTGGCTCAAGCGCGTGTTCGGTGGCGAACCGGCGCCGGCGCCGGC
ACCGGCGGCTCCTGTTGCCCGCCAGCAGCAGGACGGCGGCCGCAAGGACCGCAACAAGGA
TCGCAACAAGGACCGCAAGGATCGCCGCGACGACAACCGTGGCAACGGCAACGCTCAGCA
GCAGAAGGATGGCGGCAACCGCAAGGAGCGCGGTGAGCAGCGCAAGGACGGCCGCAACGG
CAACAACGGCAATGCCCAGCAGCAGCCGCAGCAGGGCAGGCAGAAGGAGCCTCAGCAGAA
GGACGGCCAGCAGCCGCATCAGCAGAACAAGCCGCGCAACGAGCAGCAGGGCCAGAACCA
GAACCAGAACCAGCAGCAGCCGAAGCTGAAGCAGCCCAAGCAGCCGCGCCAGCCGCAGGA
CGGTGACAAGCCGGCCGAGAAGCCGCAGCGCAGCACCGCCGAGGCACCGGTCGAGGCCGT
GACCGCGGCTGCCGCCGTGGCCGCCACGGCGGTCGCCGCCAATGGGGTGACCGCTCAGGA
AGCCACTGCGCCGGTGGCGCCGGTTGCGCCGGCCGCCTCCGCTCCGGCGGAAGCCACTGC
ACCGGCCGACACCACTGCCAACGCCGGCAACGAGGCCGAGGCGATTGCCGTGACCGGTGA
AGAGGCTGCTGTCGACGCCAACGGCGAGCAGGCCGGTGAAGGCGCGACCCGCCGCCGCCG
TGGCCGTCGTGGTGGCCGTCGCCGCCGTCGTGGTGGCGCCGAGAACGCTGCCGGCAGCGA
TGGCCTGGGCGATGATCAGGACGACGCGGACGACAGTGATGACACCGATGCCGCTGATGT
CGCCGAGCAGAGCAACGACAGCGTCGCCGGGACCACTCCGGTCGCCGCTGCGCAGCCGGC
CCGTTCGCAACCGGAATTCGATTTCGATGACGAAGTCGAACCGACCGCTGCCGAATCCGA
AAAGCCGGTCCGTGCCGCCGCCGCTGTTGTCGCCGCGCCGGTCGCGGTGGTGAGCAGCGC
CGTGGTCGATGCCGCTGCACCGGTGGTGGCCGAAGTACAGGCGCCGATCGATACCGTGGC
CAAGGCCGAACCGGCATCTTCGCCGGTGCAGACCAGCATGCTCGATGCCATCGACGCGGC
GACCCCGGCCCAGCCGGTGGTGGCTGCAGCACCGGCGGTCGAAGCCAAGCCGGTCGTGGT
CGAGGCTGCCCCGGCCGTTGAAGCCACTCCGGTGGTCGAAGTGAAGCCGGTCGTGGAATC
GAAGCCAGAGATCGCTGAAGCCGCTCCGGCGGTCGAAGCCAAGCCGCTGGCCGTTGAGGC
CGCCCCGGTGGTGGAGGCCGCTCCCGCGGTTGAAGCCAAGCCGGTTGTCGAGACCGCACC
GGTCGCCGAACAGCCGGTCACTCCGGTGGCGGTTGAAGCCGCACCGGTGGAAGCTGCGGC
CCCGGTCGCCGATGCGGTGGTGACGCCGTCGATCGATCCGGTCGCCGATGGTCACGCCGA
TGCCGCCGCCCAGGCGGCCGAAGCCAAGGCCGACGAAGAAGATGAAGACGCCGCCAAGCG
CACGCCGCCGGCGAACTGATCGCGATCTGGTCGCGTGAAAAAGAACGGCGGGGATCGATG
ATCCCCGCCGTTTCTGTTTGTGCGTCGGGCGCGTGCAGCGCTCTGGTAGAGGCCAACCTT
GGTTGGCGCCGTTGTTCGAGCGAACGCGGACACGTCCGTGCCAACCAAGGTTGGCACCTA
CCAGGACATCAGCGCGTCGGCGCGAACTGCAACCGGGTCCACACGCCGTAGTGGTCCGAG
GCCCAGCGACCGCTGTCATCGGGCTGGTCGAACAGGAGCTTCGCTTCGCGCGCGACCATC
CGGTCCTGCTGGAAGAAGATGTGGTCGATACGCGAAGGTGCCTGGTAATAGTGCCGGTTC
AAGGTGCTGACCCCGGCCAGGTCGGTGTTGACGTGCACGCTGCCATAGCTGTCGCCGTAA
TGGCTGCGCAGCTCGCTCAGGTCACCTGCGTCCACCAGCGCATTGAAGTCGCCCGCGATC
ACCACCGGCGCGCCGGCCGAGGTAGCGGTGATGAAGCGCAGCAGGTCCTCGACCTGGGTA
CGACGGATGCGCTGACCACTCTCGTCGTTGCGCTCGTTGAGATGCGTGGCGTAGACGTTC
ACCGGTGTGCCGTCGACGTCGATGCGCAGGTGGGCCACCGTGCGGTAGTCGTCCAATGGC
AGCAGCAGATGATCCCCCTGGGCGAGGATCGGCCGCCGGGTCAGCAACGCATTGCCGTAA
CGCTTCGGCGCGCCCACCGGATCGGTGGACACGAATACGTACTTGTAGCCGAGTTGGCTG
GCCAGCCACTGCGCCTGGTTGCGCACGTTGCGGCGCTGGATCACCTCCTGCAGCGCGATG
GCATCGGGCTGCAGGCGCTTGAGTTCGGCCAGGATGGTACGGCGGCGGCTTGGCCAGTCT
TCGCGGTCATGATGGAGGTTGAAGGTGACCATGCTCATGCCTGGCGCGCTGGCGATGTCC
ACCGCTGGCGATGCGACCTGCGGCACCGCTGCCAGCGTCAGCCCTGGCAATGCCAATGCA
ATGGCCAGCCCCAGGGCGCGCACCGTCGCGCGCACTCCCTCCCCTTGTTGCTTCATCGTT
ACTGCCCCTTGCGCTCGGCGCGGCGCACCGCGCCCGGTACATCGATCTCGACCCGTGCCG
GCAGCTGGTGCACGTGCAGTTCCTTGTTGATCCATTCGGCCGCTTCGCCGTTGATGGTCG
CCTCGCCCGGATCACCGGCGTACGGCCAAGGCAACACCACGCCACCGACCGGTGGCACCA
GGCCCGGCTGCACCTCCAGCACCAGCTGCTTGTCGCTGCGCTGCAGGCGGTAATTGAGCT
GGCCCTGCGGCGTGCGAAGGCCCTGCACGGCGATGCCCTCGCCCTGCAGCCAGGCCGTCG
GGATGCCGGCGGCCAACACCAGCGCATCGTCCATGTCACGACTGTAGGCGAACATGTCCA
GGGCCGAGCGCACGAAGTCCGAGGCGACCCAGGCATGCGGCAGGTCACCGACGAAGAACG
GCTTGCGCGGCGTGCGCGAGACCACTTCGGCCCACTGGTTCCAGGCCTGCGGCGCACGGT
CCTTGAAGAAGAACTCGGTCGCCTGCCAGGCGCGATCGCGCCAGCCCAGGCGAACGAAGG
CGGCCACGTTGCGCCATTCGTACGGCGTGTAGTCCTTCCACTCGCGCTTGCCATCGCGGC
GGGCCACGAATTCCTTCCAGTAGCGCTCGAAGGTCGCCTCCAACGCCTGCTGCGGCAGCC
GGCCCTGCTCGCCGCCCGGCGCCAGCGCGATGGTGGTCGAGGTCGCGTCGAAATCGCCCA
GCTCGGCCGAGCCCGGCAGGTAGTCGATGTTGTGCTGCTGCATCGCCGACAGCAGTGACG
CCTGCAGGTCATCACGGAACTGGTCACGCGACTCGGCGATCTGCATCGCTTCGACCTTGC
CCAGCTGGGCCGCCAGCGATGCCGCGTCCTTGTAGCCGCGCAACGCCCAGAAATTATCCC
AGTACGAATGCATCGGCTTGGCCGAATAGCCTTCGTGGCTGATCGAGGCCGGCATCATCC
CGTAGAACGCCGGATTGCGCGCACGGTTCTCTTCGGTACGCTCGCTGGCACGCAGCTGCT
CCATGTAGCTGTAGGCGCCCTGCACGTGCGGCCACATCAGCTCGGCGAAGGTGCTGTCGC
CGGTATAGCGCCCATATTCGGCGATGCTGTAGATCAGCTCACCGTGGCTGTCGTTCTCCG
GCACCGGGTCGCTGCCGCGCGCATCGACACAGCACGGTACCTTGCCGTTCTCGAACTGGT
AAGGCGCATACCAGTTGATGTAGTCACGCACGGCATCGCTGCGCCCCATGCGCAGCAGGC
CTTCGGAAATCATCGCGCCGTCGCGGATCCAGCTGCGCGCGTACGAGCGCGTGCCCGGCT
GCAGGCGCGGGCCGACCCGCGAGATCAGCATGTGCGCCACGGCGGTGCGCAGGGTGTCGA
CCAGGGCCTGGCCTGCCGCCGGCACCTGCAGCGAGACCACGCCCAGCGCGTGCCGCCACT
GTTCGGCCACCTGCGCCTGCGCCTTGGCCACGTCCAGCGCCTGCGGCGCCCAGCTCCCGG
TCTGCGGCAGCACCACTGCCACTTCGCGGCTCTGCCCGGGTTCCAGCTTGATCGTATACA
GCAGCGCACCGGACGCCATGCCGGTACTGTCCTTCACTGCCGTAGTGGCCGGATACTTTC
CGGACGCAAGATGCATCGCATCGAGCTTGCCATCGAACGTGCTGGCGAAACGGGCATCGG
GCACCTGCAGTGGATAGATGCGCGGCTCGCCGTTGATGCGTACCAGCTGTTCGCCCACGT
CCAGCGCATCGATGCGGCTGAAGCCGCCGACGGTGTTGAGGAACTGGGTCGGCGGGTTGA
CCTGCCAGGGGCGGATCGCCAGCGCCAGGGTGTACTCGTGCGCCACCTTGTCCGGATTGC
TCAGCCGATAGCGGCCGATCAACTGCGCGCGCTCCGGCGTGCCCTGCACGAAGCTGGTCA
CCGCCAGGCCGGCCTTCTCGTGCACCCAGTCGACGTTGGCGATCGGAAGATAGTGGTCCT
GCAGCGACTGGGTAGTGGCCACCTTCGACCAGTCCAGCAGCTTGCCGTCGAGGCGGATGA
ACGGCTCGATGCTGAAGCTGCCCTTGGCCGGCTCCAGCGCACCGTCCTCGCTGATCAGCG
CCTGTTCCTGGCCGCCATCGAGGCCGAGCAGGGTCCAGTACGGCTGTTCGCCCACATACG
CACGCGGCAGCGAACCGCGCGGCAGGTCGGCCGCCACCGAGGACAGGAAGGCGTTCGGCG
TGGCGGCGAACGCCAGCGGCTTGAGCGTGATGTCACGGATGCCATAGCGCCAGTTCGGGC
CATCGAGCAGATCGAAACGCACGTAGCGTGCGTCGGTGTCCGGCAGCGCCAGCCAGTCGC
GGCCACCCGCACCGCCGGTCACCTCGCGCACAGTGCGCCAGTCCCGGCCATCTTCGGACG
TCCGCACGGTGTAACGATTGGCTTCCAGGTTCGGCAGCCAGTCGATCACCGCACCGCCGA
TCTCGCGGCTCTTGTGCAGGTCCAGGCTGATGGTCTGCTGCTTGACCCCGCCGCTGATCC
AGAACGTATCGCCCTTGCCATCGATCATGCGGTCCTGCAGCGCGGTGGCGGTATCGGCGA
TGACCGATGGCACCAGTGCCGAATCATCCTGCGGTGGCAGGCCCTGCAGGGTCAGCTTGT
CGAAGCACACCGTGCCGCGGCCACCGACCTTGCTGTAGATCGTGAACTCGACCGCGGCGC
TGCGCGCCATCTCCTTCTCGGGCGACGGCCCCCACGCCTTGTCGATCTGGCGACGCCGGT
ATTCGACCGGTGTCCACGCCTTGGGGAAGCTGTAGCCCGGGCGGTTGACCCACCAGACGT
TGTCGCCGCTGGCATCGATCAGCTTGAACTGCAGGTCGTTGGCCGGCGAATCACCACGCA
GCTGGAAGCCGAAACGGTAGTTGACCGGGTAGTCGATGTTCAGCGCGCGGCGGATGCCGA
CGTAGCCGGAGACCTTGTGGAAATCATAGTCCAGGCACAGGGCACGGCCGCCGCCGGCGC
CGCTGACCGGCCGCAGCGAACCACTGACCTGGTCGGACAGCACCAGTTTCCAGGCGCCGA
TATCGTCGAAGTCGTCCAGCACCTTCGGCGCCGGCAGTGCCGGTGGTGCGGCGATCGCCA
GGGAGGTCCACAACAGTCCCAGTCCAACGGCGATCGCTCGCTTCATCCCTTGACGCTCCC
CAGCAACAGACCTTGGATGTAGTACCGCTGCAGCACCAGGAACAGCGCCAGCACCGGAAC
CACGGTGACCACCGCGCCAGCCATCATCATTTCCACGTCCATGATGTGTTCGCGCGAGAG
GGTGGCCAGCGCCACCGGCAAAGTGTAGTGCTCCTGGTCGGTCAACACGATCAGCGGCCA
CATGAAATCGTTCCATGCGCCCATGAAGGTGAAGATCGCCAGGGTCACCAGCACCGGCTT
GAGCATCGGCAGCACGATCTGGAAGAAGATGCGCAGCTCCCCTGCCCCGTCGATGCGCGC
CGCTTCCAGCAGTTCGTCCGGGATCGAACGTGCGTACTGGCGTACCAGGAAGATGCCGAA
CACGCTGGCCAGCGCCGGCACGATCACGCCGCCGAAGCTGTTGACCAGCCCCAGCTGCTT
CATCAGCAGGAACAGTGGCAGCATCGCCACCTGCGCTGGAATCACCAGCGCCGCCATCAG
TACCTGGAACAGGCGCTCGCGGCCGACGAAGTTGAGCTTGGCGAAAGCGTAACCGGCCAT
GGTGTTGAGCAGCAGCGAGCCGATCGTGATGCCCAGCGACACCAGCAGGCTGTTGGCGAA
GTTGCCGCCCATGCCGGTGCGCGCGAACAGTTCATGGTAGTTGTGCGTGGTGATGCTCGA
AGGCAGCAGCGGCGGCGGGAAATGGCTGGCCTCGCCCTGCGGCATGAACGAGACCGAGAC
CATCCACAGCAGCGGTGCCAGGCTGACCAGGGCCAGCACCAGCAACGCACCATTGATCAT
CCACGGGTACCAGCGCGACTGGCCGATTTCACGACTCATACCAACTGCCTCTTGCGGCCG
AAACGCAGCATCACGGTGGTCACCGCCAGGATGATCAGGAACAGCAGGAACGCCACGGCG
GAGGCGCGTCCCAGGTTCCACCACTTGAAGCCTTCCTCGAACATGAAATACAGCACGCTG
ACGGTGCTCTGCAGTGGGTCGCCGCGGGTCATCACGTAGGGTTCGGCGAACAGCTGGAAG
TAGCCGGACACGGTAATCACCCCGACCACCAGCAGCACCGGGCCGAGCATCGGCAGGGTG
ATGTGCAGGAACTGCTTCCAGCGCGAGGCACCATCGATGCGCGCCGCTTCGTACAGGTCA
TGCGGGATCGCCTGCAGGCCGGCCAGGAAGATCACCATGTTGTAGCCGAAGTTCTTCCAC
ACCGCGAACAGCATGATGGTCGGCATCGCCCAGTTGGGATCACCCAGCCAGTCGATCGGG
CTGATGCCCAGATGGCCCAGGCCGTAGTTCACCAGGCCATAGCTGGTATGGAACAGGTAG
CGCCAGATCACCGCCACCGCCACCAGCGTGGTCACCACCGGCGCGAACAGGGCCGTGCGG
AACAGGGCCTTGAAGCGCGCGGCCGGTGCATTGAGCAGCATCGCCGCGCCCAGCGACACG
CCGATCGACAACGGCACGCCGATCAGCACGAAGTAGGTGGTGTTCCACAGCGACTTCCAG
AACATCGGCGTCTGCAGCAGGTCGATGTAGTTGCCCAGGCCGACGAAGCGCAGGTTGCTG
CTATCGGCCAGTGCATAGAGGTCGAAGTCGGTCACGCTCAGTGCAAGCGCCGAGGCGACC
GGCAGGCCGAAGAACACGCCCAGCACGATCAGCGAGGGGCCGGCGAAGATCCAGCCGGCC
AGCGAAGTACGTTTCATTGCGCGCTCCCGGCGGCCACGGCGCTGCTCGATTGCGGCGACG
GCGCGCGCTCCTGCAGGCGTTGTTGTTCATGCATCCAGCGGCGCTTGGCCAGCACCTTGT
CCACGCGCTGGTCCAGCTCTTCCACGGCCTTGTCCTGCGGCAGGCCACCGCGCACCACCT
TCTCGGTGACGATGCGCATTTCCTGCACGATGCGCTCCCATTCGAGCACCTTCGGCGTCG
GCCTGACCCGCTCCAGCTGATCGCGGAACGCGGCCGCCAGCGGGTCATTGGCCAGCGACG
GCGTGTTCCACGCACTGCGGCGCGGCGGCAGGTCGCCAATGATCGAATGGAAGCGTGCCT
GGATTTCCGGCCGCGACAGGAATTCGATCAGCTTCCAGGACGCCTCCTTCTGCTGCGACT
TGCGGAAGATCACCAGGCTGGTACCACCGGCGATGCCCGCGCCCGGACCGTCCGGCCCCG
GCAGCGCGGCGGTGCCCCACTGCCCTTCCAGTTCCTTCGGCTGCAGCTTCTTGAACTCGC
GGATGTTCCAGGGGCCGGAGATGTAGAACACGTTGAAGCCGCGGAAGAATTCGTCCCAGA
CATTGGAGATCTGCGTCTCGGACATCTTCGGCGCCCAGCCCTGCTCGAACATGTTGGCGT
AGAAGCCCAGCGTGCGGCGGAACCCCGGGCTGGAGAAATTGCCCCGGGTGTCGTCGTCAC
GCAGCAGCGGGTCGGGCTGCTGCAAGGCCAGCGACAGCTGCTGCTCGAACTCGTTGATCG
GCATCAGCACCGCGTAGCGGCTCGGGCCCTGCATGCGCTTGATCGCCGCCATCTGCTCTT
CCCATTCCTGCCACGTACGCGGCGGGTGGTCGTAACCGGCCTTGGCCAGCAGGTCCTTGC
GGTAGTAGATCAGGCGCGTATCGACGTACCACGGCACGCCGACCAGCCCGCCGTGGATCA
CGTTGGTATCCCAGATGCCCTGGAAGTAGTCCTTCGGGTCGACCACGGTGGAGCGCTGCA
CGAACGGCTGCAGCGGGGTCAGCGCGTCGAGTTCGGCGAACTCCGGCACCCAGGTGTTGC
CAAGCTGGCACACGTCCGGCAGGCCGTCGGCGGCGAACGCGGTCAGCAGCTTCTCATGCG
CGGCGGTCCACGGGATGTTCTGCACATCCACCTTGATGCCGGGGTTTTCGGCCTCGAATT
CGTGGATCAGCTCGCTGACCACCTCGGCTTCGCGGCCCATCGCCCAGAAGCGCACGGTGG
TGGTGCCCGGTTCGGTACGGGCGCAGCCGGCCACGGCCAACGCGGCCAGGGCAGGCAGCG
CCCAGCGGCGCAGGCGGTCGATCCAGTTCGGCATCGGGCTACTTGCCCTGGCCTGTGGTG
CGGTTGGCATTGTTCTTCTGTTCCTGCGCGGCAGCCGCGCGTGATTCGGCGATACCCACC
GCGCGTGCTGCCGCGGCCTTTTCGTCTTTCTGCAGTTCCAGCGGCTGGAACGAGCCTTCC
GGCGCCAGCCAGCCACCGCTGAACCCGGCCCGCTCCAGGCCCTTGCGGATGTACGGGTTC
TTCTTCATCACTTCCCAGACGAAGTCATCGCGGTAGTTGGCGATCATGGTCAGGATCGGG
CCCTGGTCGATGGCGATGTAGTCGCTGGCGACCCAGCCGCGATCGGGAACCAGGCGACCG
GTCTTGATCGGGATGTCGTAGTTGAAGCTGGGGTTGAACGAATCCAGGAAGCCGTAGCTG
GAATAGATGTAGTCGCCAAAGCGCTTGTGCATCTCCAGCGTGGCCGGGATCACCTGCTCG
GGGGCGAACACCACCGAGGCGATCGCAGCGGTCGGGGCGATGGTGCCGTCATCGAAGTTC
TCGCGCAGGCCGGCGCCGCGCGAGGAGTAGTGGCGGAACTGGCGCTGCTCGCCGCGGTAC
TCCTGCGTGGTGTTCTGCGGACCATCGCTGGCGGTCAGGCCCCACACGTTCTCGCCATAC
TCCTTCCACTGCATCGGGTTGGCGATGGCATATTCGCGCTGGGCCAGCGCGGCCGACCGG
CTGTTGAGGAAATAGGTGCTGCCGCGCTCGCGCATGTAAGCGTCCTGGATGTCGCGGAAG
TCGATCCAGACGTGGCTGTACTGGTGGCCGAACAGCGGGCCGAAGGACAGGTATTCCTGG
CCCTGGTAGACGCCCCAGTCGTTGTCGTAGGTACGCGTCCACACCGTCCACGCGTCCGGG
CTGACCGGGTGCGTCGGCGAGCCCAGGGCGAGGATGTACACCATCATCGCCTCGTTGTAG
CCCATCCAGTCGTGGTCGATGAAACCGCTCTCCGGGAACCAGCCCATCGAGATCAGCGGT
GCACGCTGCTGCAGCCACGGCCAGTCGACCTTCTTGTACAACGTATCGGCGATCTGGCGG
ATTTCCTTCTCGCGCGGATCATCACCGTCGTAGTACGACTGCGCGAACAGCACGCCCATC
ATCAGCAGCGCGGTATCCACCGATGACAGCTCGACCCAGCTGTCGTAGCGACGGCCTTCC
TGCATGTCCAGGAAGTGGTAGTAGAAGCCCTTGTAACCGGCCTTGCCGGTGCGCTGCGGG
CCCATCGGCACGTCGCGGAAGAACTTCAGCGTGGTCAGCGTGCGGTCGATCGCCTGGTTG
CGGCTGACCCAGCCGTTCTCGATGCCGATCGGATAGGCGGTCAGCGCGAAGCCGACCGAG
GCGATGCTGGCGAACGGCCGCGACGGGTAGCGGTCCGGGGTCAGCCCGTTGACCTCGTTG
GTGGTATCCCAGAAGAACTGGAAGGTGCGGCGCTCGATGTCATCGAACAGCGGCGGCAGC
TCAGGCTTCATGGGCCGAGGCGGTGCATCGGCCTCGATCAGGATCACCGGCGGGCGCGGT
TTGGCAGGTTCCTGCTGGGCCGGCTGGCAGGCGGCCACGGCCAGGCTCAGCGCTGCGGCG
GACAACAGATGGCGTGCCTGCATGGCGCGGTTCCTCCGGTGGTCTGATCGATGGGAAAGC
ATACCGTCCAATGATCTGAAATCGTTTACAAGGTGTGTGCTTAAAAAACCACGAAAAACG
TGGCCTGACACCGCGATCATTGCCCACGCCGCTGCCCCCTGGCCGGCAGCGGCGTGGGCA
ATGGACCGGCACGGGGCCGGCCATTGCCGTTTTCACCGATGCCGCCAGCGAGCCGGCGGC
ATCGGGTCATGCATCACCGCCCGGGCTTAGAAGCGGAAGCCCACTTCGGCCTTGACCTGG
CGCGGCGTACCGACGATGTCGCCGGTCTCGTTGTAGCTCACCAGCAGCTTGCCGTCGCTC
TTCACGTAGTTCAGGTTGGAGAAGTTGTCGAAGTTGAGCACGTTGATGATGTCGATACGC
GCATACAACTCGGTATCGCCGGCCAGCTTGAAGGTCTTGGTCGCCTGCAGGTCAAGCGAC
CGGTAGCCGAAGATCTTGCCGCCGAGCAGGAAGCGGCCGTTGCCCCCCGGGTAGCCGGCG
GCCGGGGTCGGCAGGCAGTTCGGGTTGCCGGCCTGTGCCACGCAGGACCAGTCGTTGCCC
GCCACCGGGGTGGCCAAGGTCAGCTTGCCACCGAAGGTGATGCCCCAGAAGCCATCGTAG
GAGCCCGTGACCACCAGACGGTGGCGCGGCGCGCCGTTGGACTTGATGTATGGGTATTCG
CCGATGGTGCCGCGATCGAACGAGTAGTGCTCGTCGATGTTGCGGTTGTGGCGCGCAGTG
GTCCAGGTATAGGCGATCGAGGTACCCCAGCCACTTTCCTTGGTGTACGGCTTCTGCGCA
GACAGGAGGATCTGGGTAGCGCGGGTCTTGATGCCCTGCTGGCCAATGATCAGGCTGCCG
AAGCCGGGGATGTTGCAACCCCACGGTTGGCCGTAGGTTGGCTTTTCGGCACCACACAGC
ATCTGGTTGTCGAAGAAGTTGCCGTTGCGGAAGCGATTGCCCAAGGTGTAGGCGAAGCCA
TCATAGGTCAGCGTGCGCGAGATGGTGGCGTCGGTCAGCCACTCCCCGATCTGGTTGCTC
ATGCCCAGGCTGAACTGGTCCGCGTAGGGCACCTTCAAGTTGTTGTTGAGCAGGTCCACT
TCCAGGCCTTCGTTGCTGGTACTGCCCAGCAGGGCCTGCACGTTGCCGATGCCATTGAGC
AGGTTCGGGTTCCAATCGAAGCACGGGTTCTGCCCGTACAGGCAGGCTCCGCTGCGCGGG
TCGCGGAAGTACACGGTCGGCTGCGGCAGGGCCAGCTTGGTGGTTTCCAACGCCAGGTAG
TCGAAAAGATCACGGTCGTAGGAACGACCGGCGCCACCATGGATCACATGCTGCTCGTCG
GCATTGATGTCATACGAGAAGCCCAGCCGCGGCTGCCAGGCATCCTTGAATGCCTTGCGG
TTGTGGCCGTTGCTGATGTAGTCGTTGATGTTCAGGCCGCTCAACGCGAGCGTCTGCGCG
TAGCTCTGCCCGGCCGGGCCATGCGGATCCTGCGCATTGAGCGCGCTGACCACTTCCGGC
GGGGTCACGAAGTCCAGGTAGGTCGGGTTCTTCTCGTAGTCCCAACGCAGGCCAAGGTTC
AACTGCAGGTGGTCGTTGACCTGCCAATCGTCCTGAATGAACAAGCCAATCTGCGTGGTC
TTCGAGCGTACTTCCGGCAACACGCCACTGACACCAGTAATCGGCTTGGTGAACTGCGCC
TTGTACGGCGTATCAATGCCAAATTCCGGGTTGCCCACGGTGTAGTAGAACTGCGGGTTG
ATCTGCTGCGCGTCGGAGGCGTACAGATTGATCTTCTTGTACTTGGCGCCCATCTTGATG
GTGTGGTCGCCAGCCCACTCCAAGCCGTCCAGGGTCAGGTTGTCTTCGATCGACCAGCCC
TTCTGGCCCTTCACCTGCGAGGCGAAGGCGCTGGCACCACCGATTTCCACAATGGTGCGT
TCCTGCGGGGTGTTGCCGTCGATGTCACGGCCGTCCGGCGCGGTGTACACGTAGCCGTTG
CCCAGGGTCAGCGGCAGCGGGTTGTTGAACGACTTCTCGTGGGTGACCATCAGCTCGTTG
TAGAAGCGCTCACCGCTGTGATTCCAGCGCAGCGCGAAACGACGGTCTGTGTTGTCAGTG
ACCTTGCCATGCTCCTTGGAGGTCTGGTCACTGAACTGCTGCTGATTCTCGTCACGATCC
TGGACTGTGAACTCGATGCGGTCGTTGTCGGTCGGCTCGACGTCGATCTTGGCGAAGATC
AGGTCCTGCTTGAACGGCTGGCTGGCCGGGCCCAGGCCGGCGGCGGCCGCCGCCGGCAGC
TGCGAGGCAGCACTGGTTACCGCGCCATTCGGGGCAATGGTCACTGGCAGATCGAAACGC
TTGGCTTCGTAGGTCACGAAGAAGTGGGCCTTGTCCTTGATGATCGGACCGCCCAGCGCG
AAGCCGTATTCCTTCTCCGCCGATTCTTCCTTGCTCTTTCCCGGCTGGCGTTCGGCCGGG
GTCATCGCACGCATACTGTCGTTGGTGTAACGATAGAAGGTCTCGCCCTTGAACTCGTTT
GTACCCGACTTGGTCGCAGCGGTGATCGCGGCGCTGGACACCTGGCCGTACTCGGCCTTG
TAGTTGCCGCTGATGACCTTGTATTCACCGATGGCGAGCTGCGGGAACGGGTTGCCTGCG
CTGCCGGACTGGCCGGCCACGCCGCCGCCCTTGACGTAGCTCTTCTGGCCCACACCGTCA
ATGTACACGTTGGTGCCGTCGGCGTTGGTCGCACCGCCGCGCAGCGAGGTGTTGCCCTTG
GCGTCACGGGTGAAGATCATGCCCGGCACCGCGTCGGCGAACTCCAGGAAGTTGCGCGAC
ACCTGCGGGGTGGTCTGGATCTGCTGCAGGCTGACGGTCTTGCCGACTTCGGAGGTGCGC
ACTTCCTGCAGCAGGGTCGGCGCGACGACGTTGACGGTGTCCAGGTTGGTGGCCGCGGTC
GAACCGGGGGTGCTGCTGGCGGCACCGGCAAAGTTCAGCGTCGCGGTCGAGGCCACGGTG
ACGGTGACCTTCTGGGTCTGGCCGTTGGCGACCACGTCATAGGTACCCGGGTCCAGGCCC
ATCAGCGAGTAGCTGCCGTCGGCGCGGATGGTGCCACGGCGGACGGTACCGGTGGCCACG
TTGGTGGCGGTCACTTCGGTACCTGCCTGGGCGCCGGCAACCTGGCCGCGCAGGCTGGCG
TTGGCCGACTGCGCCATGACGTTGGGGGCGGCGGCCAGCATCAGGCAGCTGACCAGTGCG
GTGCTCAGCAGCCGGCGCGCCGGCATGCGGAAGGTGGTATGCATCATCAACTCAATCTCC
GGGTGGCGGTAACCGCTTGCGCGGTCCCTGCGATCAGTCAAAAAAAAGAAGGAACGCCTC
TGGCTTCAATGGCCGGATGGCGGAGTGGTGGAATCGCGAACTATCAAGCGGGGAACCAGG
GTCTGCTTGTCCCCTGTCCCATCCGTGGAGGTGCCGTCCATCAACTGCATCAGACGCGTC
ATGGCCCGGTCGCCGAGCTCGGCGATGCTGACCTGCATGGTGGTCAGCGACGGGTGGACG
AAACGCGCCAGTGGAATGTCATCGAAACCTGCCAGGGCAACATCGGCCGGCACATGGACA
CCAGCCTGCGTGAACGCATACAGGCAGCCCAGGGCCATCATGTCGTTGGCGGCGAACACG
GCATCGGGCAGCGCTCCGGCTGCCAGCAACTCCTGACCGGCGCGATGGCCGGAAGCTTCG
TCGAAATCACCGGGCAGCTCGATGCCCTCGGCGCCACTGCCAAACGCTACCAGCGCGTCA
CGGAAGCCGCGCAGGCGCTCGCGCGCGTCGAAGTTGAGGTCCGGGCCAGAAATGAAGGCA
ATGCGGCGGTGGCCGGCGTCCAGCAGGTGGCGGGTCATCGCCATCGCACCGGCGTGGTCG
TCGATGCTGAGCACCGGATGGTCCTGCCCGGGCAGATAGGTGTTGATCAACACCGTCGGC
AGCGACTGCGGCAGGTTGTCGGTCAGGAAGCCCGGGCTCTCGGCATAGGGCGAGAGCACC
AGCAGGCCGTCGACGCGGCCGCGCATGGCACGCAGGGCGGCGCCCTGCTGTTCCTGGTCG
CCGTGGTAGCTGGACACCAGCAGGTGCTGGCGGCGGTTGCGGGCCACGCCGTCGATGCCG
CGCATCAGTTCGGAGAAGAATTCGCCGTACAGGTCAGGCAGCACCACGCCCACCGTATTG
GTGCGGCGGCTGCTCAGGCTGCGAGCGGCGGCATGCGGGGTGTAACGCAGCCGTGCGGCC
ACCTCCAGCACAAGCTGGCGGACCGGTTCGGCGACATTTTCATGCCCGTTGAGCGCGCGG
GAAACCGTGGCCACGGAGACCCGGGCTTCGCGTGCGACGTCTTTGATTGTGATAGCTGCC
TTGTTCACGAAGCCGCCCTCCACGGCTTGGACCTACCAGCATTGGCGCGGAATGTAAGCG
TTTCCATCTGGGCTTGTAAACAGTCCGTTAGGCGAATGTCCCGAAATGGACATGAAAACC
TGTCCGTGGCCAGGCCCTTGCGGACCCGCCAGGACAGTGCGGGACAAGGGCTCAGCCCTG
TTCTGACGGGGTATGTGCGCGGATGGACAGCGCGTGGATATCGGTGTCCATCATCGACCC
CAGCGCGGCATAGACCGCGCGATGCCGGGCCAACGGAGCCAGTCCGGCGAAGCGTTCACT
CACCACATGGACGTTGAAATGGCCGCGCCCGTCGCGCGCGCCGGCATGGCCAGCATGGCG
ATGGCTGTCATCCTCGATCTCGAGCACGCTGGGTGCCAGCGCCTGCTGCAGCGCATCACG
GATCCGCTCGATCCGTTCCGCGTTCACGGCAGGACCTTGCGGAACGGGCGTACCTGCACG
CGGGTGTAGACGCCGGCAGCCACGTACGGGTCGGCATCGGCCCAGGCCTGGGCCTGCGGC
AACGACTCGAACTGCGCGATCACCACCGAGCCGCTGAAACCGGCCGGGCCCGGGTCTTCA
CTGTCCACCGCCGGGCACGGGCCGGCCAGCAGCAGGCGTCCCTCGTCGCGCAGCGCGTGC
AGCCGCGCCAGGTGTTCCGGCCGCGCCTGCAGCCGCTGCGCCAGCACATCCTGGCCGTCA
TACCCTTCGATCACATACCACACCGGCATTTCCTCGCTTGCGTTGTCGGGTCCGCAGATT
CTAGCCAATGCAGCCCCCGCCCCGGTCCGGCTGGACACTGGCGCGGCAAAGGCTTACTCT
AGACTCCATTGCACGTGGCTGGATGCAGCGGCCCGTCGGTTTTTGCGGCCAACGCAGCCC
CCGACGACCGTCCCGCTGCTTCAAACCGGACCACCCGGCCGGGCCACGTAGACGACCTCC
CCGTAGTTCTGTCGCTGCCGTTTACCGCGGCGCGTCCCGCTGTTTGATATGTGTGGAATC
GCGCCGATCCCGGCGTGTCTGGCGCCTTGGGGCTCCGTGGCGTTGGCCCGGCGAACCCGG
TGCCGCGACTGGTCCGTTGCAATCCTGATCTCCATTAGATGACTTCCGAACTCGCGCTCG
ACGCGAACCCGCCAACCCGGCCGCCCGCCCCCCAGCAGCAGGAAATGCCGCTGGCCGTGG
TGCATGGGCAACCGGTCCTGCAGATTCCGCAGGACCTGTACATCCCGCCGGACGCGCTGG
AAGTCATCCTGGATGCCTTTGAAGGCCCGCTGGACCTGCTGCTGTACCTGATCCGCCGCC
AGAACCTGGATGTACTGGACATTCCCGTTGCCGAGATCACCCGGCAGTACGTGGAGTACA
TCACCGTGATGCGCGAGCTGCGCTTCGAGCTGGCGGCCGAATACCTGGTGATGGCCGCGA
TCCTGGCCGAGGTGAAGTCGCGGATGCTGCTGCCGCGCCCGGTCAGCGAGGAAGGCGATG
AAGCCGACCCGCGCGCCGAACTGGTGCGCCGGCTGCAGGAGTACGAACGCTTCAAGCAGG
CCGCCGAGAACATCGACGCCCTGCCCCGCCAGGACCGCGATACCACCGTGGCACATGCCT
TCATGCCCGAACGTGCCACGGTGAAGCTGCCGCCGCCGGTGGACCTGAAGGAAATGCTGC
TGGCCCTGCACGACGTGCTCAAGCGTGCCGAGCTGTTCAGCGGCCACGCCATCAAGCGTG
AGGCACTGAGCGTGCGGCAACGCATGGGCGAAGTGCTGGGACGCCTGGAAGATGGCAAGT
TCTATCGTTTTGAAGGGCTGTTCACCGCCGAAGAAGGCAAGCTGGGCGTGCTGGTCACGT
TCCTGGCGGTGCTGGAGCTGGCCAAGGAACAGCTGCTGGACATCGTCCAGGAAGAACCGC
TGGCGCCGATCTACGTGAAGTCGCTGGCGGCTGGCAACACCAATGCCCCGCTGCAGTTCA
GCAGCGAGTTCGACGACAACGACGACGACGCCAATGCAGACGAGTGAGCGCTGACTGCCG
ATGGATCAATCGCTGATCAACCGCATTGTCGAGGGTGCCCTGCTGGCTTCCAGCCAGCCG
CTCACCCTGGCCCAGCTGAAGGACCTGTTCCCGGAAGAGGAACCGGCACCGCCGGGCAGC
ATCGAACGTGCGCTGGAACGCCTGCGCGAGGCCTGCGAAGGCCGCGGCGTGGAACTGGTC
GAGGTCGCCTCCGGCTTCCGCTACCAGGTCACCGGCGAAGTGCATGGCTGGATCAGCCGG
CTGTGGACCGAACGCAAGACCCGCTACACCCGTGCCACCCTGGAAACCCTGGCGCTGATC
GCCTACCGGCAGCCGATCACCCGCGGCGAGATCGAACAGGTGCGCGGCGTGGCGGTCAGC
AGCAACATCATCCAGGCGCTGGAAGAACGCGAGTGGATCCGCGTGGTCGGCCACCGCGAC
GTGCCCGGCAAACCGGCGCTGTTCGGCACCACCAAGGGCTTCCTGGACTACTTCGGGCTG
AAGCGGCTGGACGAACTGCCGCCGCTGTCGGAGCTGAAGGACCTGGGCGAGCTGGAACCG
CAGCTTGCCCTGGACCGCGATGCGCCGGCCGTCGCCGGTGCCGAGGGTCCGGACATCTCG
GCCGGCGCCGATGGCGCTGCCGCGAACGATGATGCCAGCCTGGCCGGCAGTGACACCCCC
GATTCCGCCGATGCAGCCCCTGCGTCGGCCACCGATGAGCAAGCACCTTCGCCCCTCGAT
GATGGGCACCCCGATTCCGCGCCGGGCGAGCGCGCGGTGCCCCTGAACGAACGCGAAGAC
AACGCCGTCGCGATGACGACCGTGGCTGTTGACCAAGCCGATTCCGAACCAGAGGCCGAC
CTCGAAACCGTCGGCCGGAGCAAAACTGATGAGTGACACCCCCCGTAACAAGCTCTCGCT
GAAGCGCGAAGCCACCTCCGAACAGTTCAAGCTGGAAGAACGCCTGCACAAGGTGCTCGC
CCAGGCCGGCCTCGGCTCGCGCCGCGCGCTGGAACAGCGCATCGCCGAAGGCCTGGTCAA
GGTCAACGGCGAAGTCGCGCAGACCGGCATGTCGGTCAAGAGCGGCGACAAGATCGAACT
GGATGGCCGCGGCTTCGTCGCCACCGCCCTGGCCGAGCCGTCGCGCGTGCTGGTCTACAA
CAAGCCGGAAGGCGAAGTGACCACCCGCGATGATCCGGAAGGCCGCCCGACCGTGTTCGA
GTCGCTGCCGCCGCTGAAGGGCGCGCGCTGGATCGCCATCGGCCGCCTGGACATCAACAC
CACCGGCCTGCTGCTGGCCACCACCGACGGTGAGCTGGCCAACGCCATGATGCACCCGTC
GTTCGAGGTCGAGCGCGAGTACGTGGTGCGCGTGCGTGCGCCGGAAGGCGAGGAAAAGGT
CTCTGACGCCATCGTCGACCGCCTCACCCGTGGCGTCGCGCTGGAAGACGGCCCGGCCAA
GTTCGATGAGATCGAACGCATCGGCGGCACCGATTCGCACGACTGGTTCCGCGTCGTGGT
AAAGGAAGGCCGCAACCGCGAAGTGCGCCGGCTGTGGGAGTCGCAGGGCTGCCAGGTCAG
CCGCCTGAAGCGCACCCGCTATGGCAAGGTGAGCCTGCCGCGCGAACTGGCCCGTGGCCA
TTCGGTGGAACTGGGCACCACGCAGGTTGAAGCCCTGCGCGCCCAGCTGAAGCTGGAAGA
AGGCGCACCGTCGGCACTGACGCTGCAGCCGGTGATCGGCCAGCGCCGCGCGGCCAAGAC
CACCGTGCGCGTGCGCGAAGGTGGCCGTGGCAACGCCTACGTCAACGGCCACAACACCGC
CGACGAAGGCCGCGAGCTGCGTCGTTTCGACAACGTCCGCGAAGACCGCGGCCGTGGTCG
CGGCGGCAAGGGTGGCGGCTTCAAGGGCGGCCTGACGGTCAGCGGTGAAGCGGCAGCCAA
GCAGTCGCAGAAGCCGTTCAAGCAGCGCGCCCAGAAGAATGATCGTTCGCTGCCGGAAGG
CAATCCGGCCGCGTTCCGCACCTGGTACGTGCCGGATGGCGTGAGCACCGGCCCGAGCGG
CCATCGCAACGCCGGCCCGGGCGCACGCGGCCCCGGTGCCCGTGGTCCGGGTGCAGGCGG
CCAGGGCCGTCCGTACGGCAAGCCGAAGGGCCCGGGCGCAGGCGCCGGTGGCGGCCAGGG
CCGTGGCGGCGCAGGCGGCCAGGGTCGTCCGGCCGGTGCGGGCAACCGCTCGCAGGGCCA
GGGCAACAAGCACCCGTACGGTCATCCGGGCAACGCGCCGAGCTTCCCGTCCGACCACGC
CACGCCGGGCTTCAACCCGTATGGCAGCCCGAAGCCGGCACAGGGCGCACGTTCGGGCGG
TCGCGGTCCGGGCGGTGGCAACCACCGTGGCCCGGGTGGTAACCGTGGCCCCGGTGGTCC
GGGTGGCAACCGAGGCCCGGGCGGCCCCGGTGGCAACCGCGGTCCCGGCGGCCCGCGCCG
CAGCGGCCCGCGCGGCGGCTGATCGGCAGCCACGTTGAAATGCAGAACCCCGGCTCCGGC
CGGGGTTTTTCTTTGAAAAGGGGACGGAGGGGATTAAGTCGTTTTCGCCACGCTGTGCGT
CGAAGGGCGAAAGCGACTTAATCCCCTCCGTCCCCTTTTGCGTGGCGCTGGAAAGCGGCG
GGCGTGGTACCGGTCATGCTGCGGAAAAAGGCGATGAACGGACTCTCGGCGGAAAAACCA
GTGTCCTGCGCAACGTGCCCGATGCGATGGCCAAGCAGCAGCAGCTCCATGGCGCGCATC
AGGCGCCATTGCTGGCGCCAGGCCTGGTAGCCCATGCCGGTGTCGCGTTGCATCAACCGG
CCGACCGTGCGCACGCTCAGGCCCGCACGCGCAGCGAGCTCACCCAGTTCAGGCGGCAAC
TGCTCGGCCAGCGGCAGGCAGCGCGCGATGCGTGGATCGCGTGGCAGCGGCAGGTCCATC
GGCGCCACCGGTGCGGCGGCGATCTCCAGCACGCACAACGCCAATTGATGGTGCGCGCGC
GGCGCCCGCCAGTCACGGTCGAACGGCGCCTGCGCGATCGGTTCCAGCAATGCCTGCAGC
AGGGGACCGACGCCGATGATCGCCGGCTGCTGCGGCAGCCGTGCCGACAACGTGGCATCG
AAATACAGCGAGCGGTAGTCCACGGCCTGGCGCATCTGTGCGCGATGGCGCAGGCCGCCG
GGAATCCATGCCGCGCGCGAGGGCGGCAGCAGGCTGATGCGGTCGCCGAAGGTCAGCCGC
GTGCAGCCCTGCCGGGTGTACAGCAACTGCGCGCGCGCGTGCTGGTGCCAACCCGAATCA
TGATCGGCCAGCGACGACGCGATGCCCAGCACCGGTGCGCTCCAGGCATCCGCATCGAAG
TGCGCATCCGGTTGCAGCCACGCCATGTCCGATTTCATCCATTTCCTGGCCGGACCGACA
GAGTGCGCCACTACGCCGGCCACCACAATACGCGGCCCTGTTTGCGGAGCACCCGCATGT
CGCGTCGCCTGTTGTTGCTCACCATCGCGCTGCTGATGTTCCCCCAGTTGGCGCAGACCC
TGTACAGCCCGGCCCTGGCCGACCTCGCCGGGCGCTTCGCACTGCCCCCCGGCGCCGCCA
GCCAGGCCATGAGCCTGTACCTGTTCGGTTTTGCCGCCGGTGTCCTGCTATGGGGGCGGC
TGGCCGACCATGTCGGTCGTCGCCCTGCCCTGCTCTGCGGCCTGGCCGTGTTCGTACTGG
CCGCCTGCGGCGGCCTGCTGGCCAGCACGTTCGGCCAGGTCCTGCTGGCGCAGGCACTGG
CCGCACTGGGTGCGGCGGCGGCCTCGGTGGTAACCCAGACCGTACTGCGCGATCACCTGA
AGGGTCCGGCGTTGGCGCAGGCGTTCTCGTGGATCGGCATGGCGCTGGCCTTGAGCCCGG
CGATCGGGCTGGCACTGGGTGTGCTGCTGGTGGACAGCCATGGCTATGCCGGCGTGCAGG
CCGGCCTGCTGCTGATGGTCAGCCTGCTGATGCTCGGATGCGCAACGGGCCTGCGCGAGA
GCCGCCCTGCGGAAGTCGCGCACACCCCCATGCTTCCACTGTTGTGGCAACTGCTGCGTG
ATCGCTGGATCTGGTCACAGGCGCTGCTGGTGATGGCGTTCAACGTGGCGATGTACAGCT
GGTACGCGCTGGGCCCGTTCGTATTCGAACGCCTGCACTGGCCGCTGGCCTGGTTCGGTG
CCAGCGGCGCGCTGCTGGCGCTCGGCTCGGCGCTGGGTGCATGGGGCAATGCTCGCCTGC
TGCGCGCAGGCGTTGCCTCCGCCACGCGCATCCGGCTCGCCGCAGGGCTGGTGCTGGCCG
GTGGGCTGTTGGCTGCCTTGCTGCACAATCAGCCGGCACTGGTCGCGACGATGGTACCGG
TGGTGGCCGGGTTCGGCCTGGCCATTCCCAATGTGCTGGGCCAGGCCCTCCGCGGATACC
CGCACTGCCTGGGCAGCGCCGGCGCCCTGTTCGGCCTGCTCTACTACCTGTTGATCGGCG
TGGCGATGGCCGTGGTCGGCGCACTGCAACTGCTGGCGCCGACACTCATCGTGTGCGGCG
TGCTTGCCCTGTGGCTGCAGCGGCCGGCACGGCTCAGCGCCGGCTGATGGTGAAGGCGGC
GCCGTCCACGCCCAGATCCCAGCCCTTGCCGGTGCCGGACAGGGCCAGCGAGATGTCGCC
CTTGGTCATCACCTGCGCGTTGCTGGACTTCACGGCACCCGCATGCGCGCCAACCGAGGC
GTAGGTGCCCAGCAGCTCGTTGACGCTGACGGCGCCGGTGAAGCTGCCACGGCCATTGGT
GATCTTCGACTTGCCCACGGTCAGGCCGCCGCCCTTCACTTCGATACGCACCGGCAGGCT
GGTGCCGTTGCTGCAGCTGACCGTGCCGTTGCCGGAAGCGGTCTTGTAGATCAGTGACCA
GCCGGACAGGTTGTAGCGCAGCTGGCAATCGAGGTTGCCGGCGGCGTGCGCGGCCGGGGC
CAGCGTAGCAGCGGACAGGGCCAGCAGCAGGGCGAAGGGCTTGTTCATGGCAGGACTTCC
AGTTCGGTCGGACTGCCGGCGAATCTAGCAGCGCGCGCGTGCACGCTGGATGCAGGCGCG
CGCGCTGCGTGGCAGGCATTCAGCCGCCGTCGTGCTGTTTCAGGCCTGCTCGTCCAGGTG
GAAGGCATCAGCATCGAGCATCGCCGGGAAACGCGCGCGATGTGCAGCCAGTGCTTCGGC
CGAAATGGTGGTGGTCACCACCTGTTCGCGTTCGCGGATCTCCACCTGCGGCTGGCCGAG
GAAGTCGATCACCGCGCTGTCGCCGGCGTAGTGCAGCTGGTTGCCGTCCACGCCGACGCG
GTTCACCGCCGCCACGAAGCACAGGTTCTCGATCGCCCGCGCACGCAGCAGAGTCTTCCA
TGCATAGGCGCGCGCCGACGGCCAGTTGGCGACGAAGATCTGCAGGTCGAAATCCAGCTG
CTGCGGACGCTCCACATTGAAGCGGTTGCGGCAGAACACCGGGAAACGCAGGTCGTAGCA
GACCTGCGGATTGATCCGCCAGCCCTTCCATTCGACGCTCAGGCGCTCACGGCCGGCGGC
ATAGCGCTCGTGCTCGCCGCCGTAGCGGAACAGGTGGCGCTTGTCGTAGTACTGCAGGCC
GCCCTCTGGCGTTGCGAACAGCAGGCGGTTGTAGACGCCGTCGCCCGCGCGCAGCTGCAC
GCTGCCGATCACTGCCGCGTTCAAGACCCTGGCCTGTTCGCGCACCCAGGCCACGGTCGG
CCCGTCCATGCCTTCGGCCTGGGCGATGGCGTCGTTGGAGAAGCCACTGGTGAAGGTCTC
CGGCAGGATCACCAGGTCGGTACTGCCGGCCAGCGGTGCCAGCAACGCACCGTAGTAGGC
GCGGTTGCCGGCCGGGTCATGCCAGCGGGTGTCGCCCTGGACGAGGGAAATGCGCAGGTC
CTGCATGTCCGTGTCTCCGCTCACAGCAGGCGCAGGCGTTCGATCGCCGCGTCCATGGTC
GCTTCGTTCTTGGCAAAGCACAGGCGCACCAGGCGCTGGCCGGCCGGCGGAGTCTCATAG
AACGGCGACAGCGGAATGGCGGTGACGCCCTTCTCGATGGTCAGCCACTTCACGAACTCA
TGGTCCGGCAGGTCGCTGATCGCCGAATAGTCGACCAGCTGGAAGTAGCCGCCCGGCACC
GGCAGCGCCTTCAGGCGGGTACCGGCCAGCTGCTCGCGGAAGCGGTCGCGCTTGGCCTGA
TAGAACGCGCCCAGTTCCAGGTGGTGTTCGGGTTCGTCGCGGATCATCGCGGCGAAGCCA
TGCTGCGCCGGGCCGAAGCTGGTGAAGGTGTTGTACTGGTGCACCTTGCGGAACTCGGCG
GTCAGCGCCGGCGGGGCGATCGCATAGCCGATCTTCCAGCCGGTGCAGTGGTAGGTCTTG
CCGAAGCTGGAGATGACGAGCGCGCGCTCGCGCAGTTCCGGGTAGCGCAGCGCCGATTCA
TGGCGACGGCCGTCGTAGATGATGTGTTCGTACACCTCATCGGAGATCAGGTAGATCTGC
GTGCCGCGCAGCAGTTCGGCCAGCGCCTGCATGTCCTGCGCCGACAGCATCGCGCCGGAC
GGATTGTGCGGGGTGTTGACGATCAGCATGCGGGTGCGCGGGGTGATCGCTGCGCGCACG
CGGTCCCAATCGACCGCGAACGTCTGCGGATCCAGCGACACATGTACGGCCCTGGCACCG
GCCAGGTCGATCGCCGGTTCGTAGCAGTCATACGCCGGGTCCAGCACGATCACTTCCTCG
CCGGCACGCACCACGGCGTGGATGGCGTTGAAGATGGCCTCGGTGCCACCGCTGGTGACG
GTGATCTCGCTGTCCGCATCGACCTGCGCGCCGTAGCAGTCCAGCACCTTCTGTGCGATG
GCCTGGCGCAGCGGCGCCACGCCGGTCATCGGCGGGTACTGGTTCAGCCCGGCGGCCATC
GCCTTGGCGGTCTCGTCGATCAGGCGCTGCGGCGCCGAAAAGTCCGGGAAACCCTGGCCC
AGGTTGACCGCGCCGTGTTCGGCGGCGAGCTGGGACATCACGGTGAAGATCGTGGTACCG
ACCTTGGGCAGCTTGGTGGTGGGTTGCATCGGCCTGGGCTGTGGGGGAACAAGGGATCCG
AGTTTACGCAATCCGCGCGTCGGTAGCGCCGGCCGCCGGCCGGCAACCTCGGCTGGCAGG
TGGCGAAATTGCCGGCCAGCGGCCGGCACTACCCTGTGAATTCACCGCTACAATTGCCGC
CGCACTCCGGCATGAAGACCTTTGCCCCTTGAACACCCCTGCATTGCTGGCTGCCAGCGG
CCTGAGCTTCTCCCGCAATGACGAGCCGGTGTTCGGCCCGCTGGACTTCCATGTGGACGC
CGGCGAAGCCCTGCTGGTGCAGGGCGGCAATGGCGCCGGCAAGACCACCCTGCTGCGCGT
GCTGGCCGGCCTGGCCCGGCCCGGTGCCGGCCAGGTGCGGATCGACGGCAAGCCGGCCAG
CAATGCCGAGCGCGCGCGCTATGTCGCCTACCTCAGCCACCTGCCAGCGCTGAAACCGGA
CCTCGGCACGCTGGAAAACCTGCATTTCCTGTGCGGCCTGCACGGACGGCGTGCGCGGCA
GATGCCCGGCAACGCGCTGGCCATCGTCGGCCTGGCCGGTTATGAGGACACCCTAGTACG
GCATCTGTCGGCCGGACAGAAGCGGCGGCTGGCACTGGCGCGCATCTGGCTGTCGCCGGC
GCCGTTGTGGCTGCTGGACGAACCCTATGCCAACCTCGACCTGGAGGGCATCACCCTGGT
CAACCGGATGATCTCGGCGCACCTGCGCGCCGGTGGCGCTGCGCTGGTCACCACCCACGG
TGCCTATGCCGCACCGCCGGTGCGCACCCGCCAGCTCGACCTCGGCGGTGCCGCGTGATC
GCGCCGGGCACCGAACCGGGCCTGTGGCAGACCGCAGGCGCCCTGCTCAGGCGCGACCTG
CGCCTGCTCTGGCGCCGCCGCGGCGATGCGCTGCAACCGCTGCTGTTCGCGGTGCTGGTG
GTGGTGCTGTTCGCCCTGGCCCAGGGCCGCGAACCTCAACTGCTGGCCGCCACTGCCGGC
GCCGTGCTGTGGCTGGCCGTGCTGCTGGCCGGACAGCTGTCGCTGGATTCGCTGTTCCGC
TCCGACGCCGAGGATGGCTCGCTGGAACAATGGCTGCTGGCGCCGGTACCGCTGGCCTGG
CTGGTGCTGGTGCGCGTGCTGCTGCATTGGGCCACCACTGCGCTGCCGCTGATCGTGGTC
AGCCCGCTGCTGGCCGAAATGCTGCATCTGCCGCATGACCAGCTGCCGATGTTGCTGGCA
TCGTTGCTGCTGGGCACGCCGTTGCTGAGCCTGATCGGTGGCGTGGTCGCCGCGCTGACC
GTAGGCATCCGACGCTCTGGTATTCTCGTGGCGCTGCTGTCGTTGCCGCTGTACGTGCCG
GTGCTGGTGTTCGGTGCAGGCAGCCTGGCGGCAGCCGGACGCGGACAGGATCCGGTCGGT
GCGCTGCTGATGCTGGGCGCCGGCCTGCTGGTCGCGCTGGTGCTGGCGCCGCTGGCCACT
GCCGCTGCAATACGTATTTCTCTGAGTTGACCGAGCTGAGAGCCAATCCACCCCTGCTGG
ATAGCCGCCACGCATGAATCCGATTGTCCGCTGGTTCCACCAACTCGGTTCGCCCCCCAC
GTTCGACCGTTTCGCTGCCCGCTGGTCGCGGGTGTTCTACCTCGCGGCGGTGCCGGTGCT
GCTGGTCGGCATGTGGCAGGCGCTGCTGGTGGTGCCACCGGAAGCCAAGCAGCTGGATAG
CTTCCGCATCCTCTACATCCACGTACCCAGTGCCTGGATGAGCCTGTTCGTCTTCGCGCT
GATGGCGTTGTATGCGGCCATCGCACTGGTCTGGCGGATCAAGGTCTGCGAGATCCTGGC
CATGGCCTGCGCGCCGATGGGTGCCGGCTTCACCCTGATCACCCTGTTGACCGGCAGCAT
CTGGGGCAAGGGCACCTGGGGCACCTGGTGGGACTGGGACCCGCGCATGACCAGCGAGCT
GGTGCTGCTGTTCCTGTACCTGGGCGTGATCGGCCTGTACCACGCCATCGAGGACCGCCG
CAGCGCCGCACGTGCGGCCGGCCTGCTGGCCATCGTCGGTGTCAGCCTGCTGCCGGTGAT
CCGCTACTCGGTGGACTGGTGGGGCGGCCTGCACCAGCGCCAGTCGATCAACGTATTCGG
TGAATCGGCGATCAGCAGCGCGATGATCGCGCCGCTGTGGTGGATGGTGATCGGCACCAA
GTTCTGGTTCGCCGGTTCGGTGCTGGCCAAGGCCCGCGCCGACAATCTCGACCGCGAGGC
CGGCAAGGCCTGGGTCGGCGGCCGCGTCGATGCCGGACGCCCGGCCCGGGAGGCCCAGCC
ATGACCCACCTGCCCTATGTGATCGGTGCCTACGCGGTGTTCGTGCTGGTGCTCGGCGCC
GATGCCATCGGTTCGTGGCTGCGCCTGCGCGTGGCGCGCCGGCTGGCACTGGCCCGCCAG
CAGCGCCAGCAGACCCGCGCCGGCAGGCAGGACGCAGCGGCGCCGTTGTCGACGGAGCTG
GAACGATGACCCCGGTACAGCGCCGCCGCCTGGTGTGGGTGCTGCTGGCCCTGCTCGCCT
CCGGCCTGGCCACCGCACTGGTGGCGATGGCACTGGAGCGCAACATCGCCTACCTGTACA
CGCCGTCGGAAGTGCTGCGCGGCGATGTCGATGCACAGTCGCGCTTCCGCCTCGGTGGCA
TGGTGGTGAAAGGTTCCTTCAACCGACCGGTCGGCTCGCTGGAGGCGCGCTTCGAGGTGA
CCGACGGCGACGCGCAGCTGGCGGTGACCACGTCGCGGATCCTGCCGGACATGTTCGCCG
AAGGCACGGCGGTGGTCGCCAGCGGCCGCCTGCAGGACGGCACCTTCGTCGCCGACGAGG
TGCTGGCCAAGCACGATGAGAAGTACGTGCCGAAGGAAGTGGCCGACAAGATGGGCGACG
CCCATCGCAAGCACGACGTGCCGGTGTCGGCACCCGAGGTGCGCTGAGTGCTGCCCGAAC
TGGGTCAGATCCTGCTGCTGTGCGCGTTGCTGGCCTCGCTGCTGCAGGTTGGCCTGCCGC
TGGTGGGTGCGCAGCGCAACAATACGGCGTGGATGGCGGTGGCACGACCTGCCGCGTTCG
CGCAGCTGCTGCTGGTCGCCGGCGCGTTCGCGGTACTGACCGCCGCGTTCGTGCAGCAGG
ACTTCTCGGTGCGCTACGTGGCCGAGAACTCCAATTCGCTGCTGCCGATGGTCTACCGCT
ACTCGGCGGTCTGGGGCGCGCACGAGGGCTCGCTGCTGATGTGGGCGCTGGTGCTGGCGC
TGTGGACCGGCGCGGTGGCGCTGTTCTCGCGGCACTTGCCCGCACCGGTGCAGGCGCGCG
TGCTGGCGGTGATGGGCGTGGTCAGCGTCGGCTTCCTCGCCTTCCTGATCTTCACCTCCA
ACCCGTTCCTGCGCCTGAACCCGGCACCGCTGGAAGGCCGCGACCTCAATCCGCTGCTGC
AGGACCCGGGGCTGATCATCCATCCGCCCATGCTGTACCTGGGCTATGTCGGCTTCGCGG
TGCCGTTCGCCTTCGCGGTTGCCGCACTGCTGGAAGGCCGCGTCGACGCACGCTGGCTGC
GCTGGACGCGGCCGTGGACCAACGTCGCCTGGGGCTTCCTGACCCTTGGCATCGCGCTGG
GCAGCTGGTGGGCCTATTACGAGCTGGGCTGGGGCGGCTGGTGGTTCTGGGACCCGGTGG
AGAACGCCAGCTTCATGCCGTGGCTGGTCGGTGCGGCATTGATCCATTCGCAGGCCGTCA
CTGAAAAGCGCGGCACCTTCGGCAGCTGGACCCTGCTGCTGGCGATCGCCGCCTTCGCGC
TGTCGCTGCTGGGCACGTTCCTGGTGCGCTCCGGCGTGCTGACCAGCGTGCATTCGTTCG
CCGCCGATCCCTCGCGCGGCTTGTTCATCCTGGTGTTCCTGTCGGTGCTGGTCGGTGGCA
GCCTGCTGCTGTACGCGCTGCGTGCCAGCCAGCTGAGCGTGGACGCCGAGGACCCACGCC
GTGGCTTCACCGCCACCTCGCGCGAGACCCTGCTGCTGGCCAACAACCTGCTGCTGGCCA
CCGCCTGTGCGATGGTACTGCTCGGCACGCTGTACCCGCTGCTGGCCGATGCGCTGTCGC
TGGGCAAGATCTCGGTCGGCCCGCCCTACTTCGGCAGCCTGTTCCTGCTGCTGATGGCGC
CGATGATCCTGCTGCTGCCGTTCGGCCCGCTGGTGAAATGGCAGCGTGACCAGCCCTCGC
GCGCCTTCGCGCTGCTGGCACCGTGGCTGGGCCTGGCGCTGCTGCTGGGCGCGCTGGCCT
GGTGGCAGGCGCCGCAGAACGGGTGGAAGGCCGGCATCGGCGTGGCCGCTGCGGCCTGGA
TCGCGCTCGGCACCGCACGCTTCGTCTGGCAGCGCCTGCGCGGCAATGGCCGCTTCACCG
CCGAAATGCTCGGCATGATCGTCGCCCACGCCGGCATTGCCGTGTTCCTGGCCGGCGCGC
TGCTGGTGGAGGCGCTGAACGTGCAGCGCGAAGTGGCGCTGGCACCGGGCCAGCAGCTGG
TGGTCGGTCGCCACGAAGTGCGCTTCGAAGGCGTGGACCATCGCGAAGGCCCCAACTTCA
TCGCCGACCGCGGCCACCTGCGCGTGTTCCGCGACGGCCGCGAGCTGGCCCTGCTGCACC
CGGAGAAGCGCCAGTACGCCAGCGGCGGCCAGGTGATGACCGAGGCCGGCATCGATGCAC
GCTTCAATGGTGATGTCTACGTGGCATTGGGCGAGCCGCTGGGCAACAATGCATGGGCGG
TCCGGGTGCACATCAAGCCGTACGTGCGCTGGATCTGGCTGGGCGCGCTGTTGATGGCCC
TGGGCGGATTCATCACCGCCGCCGATCGCCGTTTCCGTCGTCCGTAGGAGTTCCCATGTC
CGAGTCCCCCACCCCGCGTCCCTCCCGCCCGCTGCCGCCGGTAGCCATCGTGATCGGCGT
GCTGTTCTTCTTCGGCCTGCTCGGGCTGATGATCTACGGGGTGATGAAATCAGGCGATCC
GCAGCGCGACGTACTGCCGTCGGCACTGATCGACAAACCGGCGCCGGCATTCGCGCTGCC
GGTGCTGCACGACCCGGAAATGATCGTGCACAGCGACGACCTGCGCGGCGCGCCCTACCT
GCTGAACGTGTGGGGCAGCTGGTGCGCGGCCTGCCGCGAGGAACACCCGGTGCTGACCCG
CTTCGCGGAAAGCAAGCGTGTGCGCGTGATCGGCTACAACTGGAAGGACGACCCGACCGA
CGCGCTGCACTGGCTGGAACAGCTGGGCAACCCGTTCATGGTCGTGCTCAGCGATGTCGA
GGGCCGCACCGCGATCGACTGGGGCGTGACCGCCGCACCGGAAACCTTCCTGGTCGATGG
CAGCGGCATCGTGCGCTGGAAGTACAGCGGTGCGATGACCCAGCGCGTGGTCGACGAGAA
GCTGATCCCGGCGCTGCAGAAGATCGAGAAGGCCCAGGGCAGTGCCGGCAACACCCTGCA
TACGGCGCCCTGAGCCCATGCGCTGGGTGCTGGCGTTGCTGCTTCTGACGCTGCCGCTGG
CCGCGCTGGCCCAGCAGCCGCTGCACGATCCGCAGCCGCTGCAGTTCCGCGATGACGCCG
AGGAACGCCGCTTCCATGACCTGGCCGCGCAGCTGCGCTGCGTGCAGTGCCAGAACCAGT
CGCTGGCCGATTCGAACGCGCAGATCGCCCAGGACCTGCGCCGCGAGGTGCTGCAGCTGA
TGCAGCAGGGGCACGACGACGCACAGATCAAGCAGTTCCTGGTCGCGCGCTACGGTGAGT
TCGTGCTCTATCAACCACCGTTGCAGCCGGGCACCTGGCTGCTGTGGGGTGGCCCCCTGC
TGGTGCTCGGCGCCGGTGCACTGGTAGTGCTGGGCATCGTCCGCCGACGTGGACGCACCG
TCGGCGCGGCGCCGGCCGGCAAGGCCGATGAAGGAGACGAATGGTGAACCATTGGCTGCC
GATGCTGGCCGGGCTGGTCGCCGCGCTGATGGCAGCGCTGGTGTTGTGGCCACTGCGCCA
GCGCGGTCGGCGCGGTTTCGTGGTCGGCGTGCTCGCGCTGGGCGTGGCCGGTGCCTGCCT
GTATCTGCTGGTCGGTGACCCAAGGGCGGCACAGGTACAACCGACCCCGTCGGCAGCCAC
CCTGCGCGATGGCGTGCAGGCACTGCAGGACGCACTGGAGCGCGACCCGCAGCGTGCCGA
CGGCTGGGCATTGCTCGGCCGTTCGCAGGCCGAACTGGGCAACGCCGCAGCCGCGGCGGA
TGCCTTCGCGAGGGCCGCCGCATTGGCACCGGAAGATCCGGGCGTGCTGGTGGAAGCCGC
GCAGGCGCGCGCGCAGGCTGATGCCGGCAAGCAGTTCGATGACACCGCAATGGCCTGGTT
GCAGCAGGCGCGCGCACAGGCTCCCGATGCCGAGCGCGCCAGCTGGCTGCTGGGCATCGC
CCTGCGCCAGCGCGGAAAGAACGCCGAGGCCGCGGATGTGTGGAGCGGCCTGCTGCCACG
ACTGGAGCCGGGCGCCGCGCAGGCGCTGCAGGCACAGATCGCCCTCGCGCGCGAGGCCGC
TGGCCAGGCGCCCGATGCTGGCGCTGCGGCGCCACCGGCGCTGCTGCAGGTGCGCGTGCA
GCTGCCGGCACTGAAGAACGCCGAGTGGCCAGCCAGCACCCAGGTGTTCGTGCTGGCCCG
TGCCGTCGGCGGCCCGCCGATGCCGGTGGCCGCTCGCAAGCTGCCGCTGAGCGGATTCCC
GGACACGGTCGGGCTGGGCGACGGTGACAGCCCGATGCCGACCGCACCGCTGTCGGCCCA
TCGCGAAGTGGAAGTGGTGGCACGCATCTCGCGCAGCGGCAGCGCCAACCGCAGCGAGGA
CGACCTGCAGAGCGTTCCGGTGAAGGTAAGCCTGCCCCACGACGGTGTTGTGGAGCTGCG
CTTCCCTTGACCTGTAGAGCCGAGCCCATGCTCGGCTGCCCGGCGCCGGCAACTCAACCG
CAGCCGAGCATGGGCTCGGCTCTACAGTAGATCCACGCCATGCGTGGATGCGACGGTCCG
GTCCGCGTCCATCCATCCATGGAAACCAGCGTGTCGCCAGCTCCACATGCAGCCCCGCTA
GAATGACTGCATGACCGAATTCATCCCGCCCGGCACCCGCTTCCACGCCCTGCCATCGCC
GTTCCCGTTCAAGCGCGGTGGCGCCCTGCATGGCGCACGGGTGGCTTACGAGACCTGGGG
AACGCTGGCCGCTGACGCCGGCAATGCGATCCTGATCGTGACCGGCCTGTCGCCGGATGC
GCATGCGGCGGCCAACGAGGCCAATCCTGCGCCGGGCTGGTGGGAAGCGATGGTTGGCCC
CGGCAAACCCATCGATACCCGCCGCTGGTTCGTGGTCTGCGTGAATTCGCTGGGCAGCTG
CAAGGGATCGACCGGCCCCGCCTCGATCAACCCGGCCAGCGCTGAGCCCTACCGCCTGGA
CTTCCCCGAGCTGTCGATCGAAGACGGCGCTCGCGCCGCGATCGAAGTCGTGCGTGCGCT
GGGCATCGCGCAGCTGGCCTGCGTGGTCGGCAATTCCATGGGCGGGATGACCGCGCTGGC
CGTGCTGATGCTGCACCCGGGCATCGCGCGCAGCCACGTCAACATTTCCGGCAGTGCGCA
GGCGCTGCCGTTCTCGATCGCGATCCGCTCGCTGCAGCGCGAGGCCATCCGTCTCGACCC
GCGCTGGAATGGCGGCCACTACGACGATGCCGAGTACCCCGAGTCCGGCATGCGCATGGC
GCGCAAGCTGGGCGTGATCACCTACCGCTCGGCACTGGAATGGGATGGCCGCTTCGGCCG
CGTGCGGCTGGATTCGGACCAGGCCGACGACGATCCGTTCGGGCTGGAATTCCAGGTGGA
AAGCTATCTGGAAGGCCACGCACGGCGCTTCGTGCGTTTCTTCGATCCCAACTGCTATCT
GTACCTGAGCCGTTCGATGGACTGGTTCGACCTGGCCGAGTACGCCGACGGCGACGTGCT
GGCCGGGCTGGCGAAGATCCGGGTGGAGAAGGCACTGGCGATCGGCGCCAACACCGACAT
CCTGTTCCCGGTGCAGCAGCAGCAACAGGTCGCCGACGGCCTGCGTGCCGGCGGTGCCGA
TGCGCGCTTCATCGGCCTGGAATCGCCACAGGGCCATGATGCCTTCCTCGTCGATTTCGA
GCGTTTCGGCCCGGCCGTGCGCGGCTTCCTCGACGCGCTGTAAGTGGCGTGGCGGCGTAA
CCTCGCGCTGGCCGCCTTCGGCGCGCTGACCGCCTTGATGATCAGCGGTGTGCTGCCGTT
GTGGCTGGGTGGCTGGTGCCTGCTGGCCAGTGCGGTGTCGTTCGGCCTCTATGGCCATGA
CAAGCGCGCGGCGCAGCGAAAGCGATGGCGCATTCCCGAGCGCACCCTGCAGCTGCTGGC
CTTCGCCGGAGGCTGGCCCGGCGCGCTGCTGGGCCAGGCGCTGTTCCGCCACAAGCATCG
CAAAGCCGCATTCCAGTGGATGTTCTGGCTGTGCGTGCTGGCCAACGTGGCCTCGATCGC
GGTGATGCTGCGCGAGTTCTCCCATTGACCGGCCTGTAGAGCCGAGCCCATGCTCGGCTG
GCTTGCTTCCGGAGCCGAGCATGGGCTCGGCTCTACAGTAGATCCACGCCATGCGTGGAT
GTGCCGACCAAGGTCGGCATCTACCGAAGCACTTCGCGCTCCAACACCCCATCGCGCAAC
CGGTACTGCGCATCGACCACGCCTTCGGGCAGGTCGTCGTGGGTGATCATCAGCAGGCTG
CGCCCGTCCAGCAACCCGGAAAGGTCCTGCAACAGCGCACGTGCGGTATCCACGTCCAGG
CCTTCGGTGGGTTCGTCCAGCAGCAGGATCGGCGCATTGCGCAGCAGCGCGCGCGCCAGC
GCCAGGCGTCGTGCCTGGCCCGCCGACATCGTCGCGCCGTTCTCGCCCACCCAGGCCTGC
AGGCCACCGTTGCGCTCGGCCCAGTCGCCCAGGCGCACGCGACGCAGGACCGCCCACAAC
GCGGCATCACGGGCGTCGGGATCCCCCAGCCGCAGGTTCTCGGCCACGGTACCGGCAAAC
ACCGGTGCGTTCTGCGGAAGCCAGGCCAGCTGGCGGTGCCACTCGGCCTGGGCGACGTCG
CGCAGGTCGCGTCCGCCATAGGTGATTCGCCCCTGTTGCGGATCCCACAACCGCAGCAGC
AGGCTGGACAGCGTGGTCTTGCCACTGCCGCTGTCGCCACGGATCGCGATGCGTTCTCCC
GGCGCCAGGGTCAGCTGCAGGCCGGACAACACCGGCCGCGCGGCACCTGGCCACTGGAAG
TGCACGTCATCCCAATGCACGCGCGCCGCCTGGGGTACCGGCTGCGGCGTCTGCGGATCC
TCCACCGTCGGCGGTTGTTCGACGATGGCCTGCAGGCGGTCAGCAGCAATGCGCCCGGAC
TGCAGCGACTGCCAGGCCAGGCCCATGCCGGCCCAAAGTTCGATCAGCGCCACGGTCAGG
AAGACGAGGCCCGCGGCCATTTCCGGCGCGATGTGCTGCTGTTCGGCGGCGTGCAGGGCC
AACGCCAGCATCGCCACCAGGCCCAGCCCCGCCACCAGGCCGTGCAGGGTCGAGGCCGCG
ATCAGGCGCCAACGCCGACGACGATCACGCGAGGCCAGCTGCTTGGCGGCCACGCGTACC
TTCAGCTGCCAAGCCGCATCGGCATGCAGCGCGGCCAGGTCACCGGCCCCCTCCAGACCT
TCGAATGCAGCGGTGCGCAACGCCGCGCGGTGCGCGGCACGATCGGCCTCTTCGTCGTCA
TGGCCACGCACGCCCAGCCACGGCACGCCGAAGGCGATCAGCAGCGCCAGCACCGCCAGC
AGTACCGCCGCCGAGGGCAGGATCAGCGCTGCCGAGGCAACCGCCACCAGCGACAGCGCG
CCCAGCGCCACCAGCGGCCCGATCGCACGCACCAGCAGCCCATCCACTTCGCCGATGTCC
CCCAGCAGCCGCGCCAGCAGCTCGCCGGTGCGCGTGGCGCCCAATCGTGCCGGCGCCAGT
GGCAGCGCGCGGCGGAAGAACCACACGCGCAGGTCGCGGGCAATGCGCAGCGTGGCATCG
TGGCCGACCAGCTTTTCGAAGTAGCGCGACACGATGCGCGCCATGGTCAGGCCACGGATG
CCGGCCGAGGGTGAGAAGAAATTGAAGCCCTGGCCGAGGCCGGCCGCACCGGCCAGCGCG
GCCGCCGTGAGGAAACCACCGGACAGGCCCAGCAGCGCCGTGCCGGCCAGCATCGTGGTC
CACAGCAGCAGCAGGGTCAGCAACAGGCGCGGCCGGTGCCGCAGGAACACGGCGCGCAGC
GAATCGGGCGAACGGCTCACGCGCGCACCGCCTGTGCCGGTTCCACCAGCCGGCCTTCCG
GCAACAGCAGGCAACGGTCGGCCCACGCGATCACGGCCGGGCTGTGGGTGGCGACAACCA
CGCTGCGGCCACGTGCATAGGCGGCCAGGCTGCGCAGCAACGCCGCTTCGGTATCGGCAT
CGAGGAACGCGGTCGGTTCATCCAGCAGCAGCACCTGCGGGTCGCGCAGCAGCAGGCGGG
CCAGGCCAATGCGGCGGGCTTCACCACCGGACAGGCCGAAGCCGCGTTCGCCGATCACCG
TGTCCAGCCCCTGCGGCAGGCGCTGGGCAAACTGCAGGACCTGCGAAGCCTCGGCCACCG
CGCGCAACCGCGCGTCGCTGGCTGCGGGATCGGCCAGGCGCAGATTGTCGGCGATGCTGC
CATGGAACAGGTACGGTCGCTGGCTGGCATAGGCCACCTGCACGCCGGGGCGCAGCTGCA
GCTTGCCGGCACGCGGCGGCAACCAACCGGCCAGCGCCTCCAGCAGCGTGCTTTTGCCGG
ACCCGCTGGGACCGACCAGGGCCAGGCGCTGGCCCGGCTCCAGCAGCAGGTCCAGATCCC
GCAGCACATCCTGCGGCGCCCCCAACGGGCGCAGTACCAGTCCTTGCGCCTGCAGTGGCG
GCAAGGCGGCCTCGGCCGGCTCCACCGCCAGCGGCGCAACCTCGTTCTCGATCAGGCCCT
GCTCGTCCGGCAGCGACTGCAGCAGGCGCTCCACTTCGGCGGCGGCGGCCAGTGCATTGG
CGCGATCATGGTAGTGCGCAGCCAGCCGTCGCAGCGGCGCATAGAACTCCGGCGCCAGCA
GCAGGCAGAACAGGCCCGCACCCAGCGTCGGCACCGCTGCATGCAGCGACATCATGCCCA
GATAGCTCAGGCCCAGGTACAGCGCCACGATCGCCACGCTCACCGAGGCGAAGAATTCCA
GCACGGTGGACGACAGGAAGGCGATGCGCAGCACCTTCAGGGTGCGCACGCGCACGCCTT
CGGCGGCGGCCTCGATGCCGGCCAGTTCGGCTTCGCCACGGCCATACAGGCGCAGCAGGC
CCAGGCCCTTGATGCGGTCGGCGAAATGGCCGCTCATGCGCGCCAGTTCGCCCAGCTGCG
CGCGCCCGGCGGCTTCAGCGCCCCAGCCCACCAGCATCATGAAGAACGGCACCAGCGGCG
CGGTGAACAGCAGGATCAGCGCCACCACCCAGTCCACCCAGGCGACAGCGGCCAGGATCA
GCAGCGGCACCACCACCACTTCGGTGCGCACCGGCAGGAAGCCGCTGTAATAGCTCTCGA
TCGCATCACCGTGATGCAGCATCAGTTCGCCCAGTTCACCGGTGCGGCGCTGCCGCAGCC
AGAGCGGGCCCTGGCCCAGCAGGCGCGCGAACACGCGTTCGCGCAGTGCCAGCCGGGCGG
CGTCGGCCACGTCACCGGCGGCGGCCTGGGTGGCGCTGCCCAGCAGGGTGCGCAGTACCA
GGATCACCGCCAATCCCGCCAGCACCGGCAGGCCAGAGGCCAGCGGCACGCGCTCCACCA
GCACCTGCTGCACCAGCCAGGCGATGGCGGCAGCCTGCCCGATCAACAGCGCGCCGGACA
GGCTGATGCACAGCGCGGCCAGGCGCTGGCGGCCCCGGGCGGAGCGTGCCAGGTCGGCCA
GCCAGGCCGTGCGCACACGCCGCTGGCGGGCGGTTTCAGCTTCCGGGGACAGGCCGTCAG
GGGTCGTTTCGGCAGCGCTCAAGAGGTCTTCACGGGCAGCGGGGGAGACACGGCATTGTA
GGCGCAGGCAATAGCCCGCCCCTGCGGCCGGCGGTCGCAGTCTTCATCAGGTTGGCATAC
GATCAACCGGGGCACCTGTTCATACATTGATCTGGATCAAGGCTGTTTGAAGTAGTCGGT
CACATCATTCACGTCGTAGACCACCCTTCCCGCCACCTGCAACGGCACTATCCAACGAGG
TAGCCAGGCCATGATTGATCAGACAGTCGTAGAACTGTCGCGGCTGCAATTCGCGCTGAC
CGCGATGTACCACTTCCTATTCGTACCGCTCACCCTCGGCCTGTCCTTCATGGTGGCCAT
CATGGAGAGCGTGTACGTGATGACCGGCAAGGAGATCTGGCGCAGGATGACCCTGTTCTG
GGGCGTCCTGTTCGGCATCAACTTCGCCATGGGCGTTGCCACCGGCATCGTCATGGAATT
CCAGTTCGGCATGAACTGGTCCTACTACAGCCACTACGTGGGTGACATCTTCGGTGCGCC
ACTGGCGATCGAAGGCCTGATGGCGTTCTTCCTGGAAGCGACCTTCGTCGGCCTGTTCTT
CTTCGGCTGGAACCGCCTGAGCAAGGTCAAGCACCTGATGGTGACCTGGCTGATGGCGCT
GGGGACCAACCTGTCGGCGATCTGGATCCTGGTGGCCAATGGCTGGATGCAGAACCCGAC
CGGTGCGGTGTTCAACCCGGAAACCATGCGCATGGAAGTGGTCGACTTCATGGCGGTGGT
GTTCAACCCGGTGGCGCAGGCCAAGTTCGTGCACACCGTCAGCGCCGGCTACGTGACCGG
TGCGGTGTTCGTGATGGCGATCAGCGCCCTGTTCCTGCTGCGCAACAAGCACAAGGACCT
GGCCCGTCGTTCGTTTGCGGTGGCCGCGGCGTTCGGCCTGCTGTCATCGCTGTCGGTGGT
CGTGCTGGGTGACGAGAGCGGTTACGCCGCCAGCGAACACCAGAAGATGAAGCTGGCCGC
GATCGAGGCGATGTGGGAGACCGAGCGTGCGCCGGCCGACTTCACCGCCTTCGGCATCCC
CAACCAGGAGACTCACCAGAACGACTACGCGGTGAAGATCCCCTACCTGATGGGCCTGAT
CGCCACCCGCTCGTTGAACCAGCCGATTCCCGGCATCCTGGAACTGGTCGAGCGCGCCGA
ACACCGCGTGCGTGGCGGCCAGCTGGCCTACGGTGCATTGGAACGCCTGCGCGCCAACAA
GAACGACGTTGAAGCGCGCGAGATGTTCGACCGCCACTGGCAGGACCTGGGCCACGGCCT
GCTGCTCAAGCGCTATCGCGATGACATCCTCAACGCCACCCCGCAGGAGATCTCGCAGGC
GGCGATGGACACGGTGCCGCGCGTGATGCCGTTGTTCTGGACCTTCCGCGTGATGGCCGG
CCTGGGCTTCTACCTGATCGCCTTCTTCGCACTGGCCTTCTACTACTCGTGCCGCAACAA
CTTCCAGGACAAGCGCTGGTTCCTCAAGCTGGCCCTGTGGACGCTGCCGGCACCGTGGAT
CGCGATCGAGTGCGGCTGGTTCGTGGCCGAGTATGGTCGCCAGCCGTGGGCGGTCGATGG
CGTGCTGCCGACCTTCTATGCGGCGTCGGGCCTGGCCCTGCATGAAATCGTGCTGACCCT
GGCCGGCTTCACTGCCATCTACACCGCGCTGATCGTGGTCGAGATCAAGCTGATGCTCAA
GGCGATCCGCAAGGGTCCGGACGAGGTGCTGCCGTCGCTGCAGTCGCCCCAGCCGCATGC
TTCCCACAATGCCTCGGCGCCGGCCGCCGGCCAGGCCTGAGGCAGGAGAACCAAGATGGA
TTTCATTCTTCTGGACTACACCACGCTGCGCGTGATCTGGTGGCTGCTGCTCGGCATCCT
GCTGATCGGTTTCGCCGTGATGGATGGTTTCGACCTGGGCGTGGGCACCCTGCTGCCCTT
CGTCGCCCGCAACGACGCTGAGCGCCGGCTGGTGATCAATACCATTGGTCCGGTCTGGGA
AGGCAACCAGGTGTGGCTGATCCTGGGCGGCGGCGCGATCTTCGCCGCCTGGCCGCCGCT
CTACGCGGTCAGCTTCTCCGGGTTCTACCTGGCGATGTTCGTGATCCTGTTCGCCCTGAT
CCTGCGTCCGGTCGGCTTCAAGTTCCGCAGCAAGATGCCCAGCGAGCGCTGGCGCAACAC
CTGGGACTGGGCGCTGTTCATCGGTGGCTTCATACCGGCGCTGATCATGGGCGTGGCGGT
GGGCAACGTGGTGCTGGGCGTGCCGTTCCACTTCGATGACAGCATGCGCATCTTCTACAC
CGGCTCGTTCTTCGGCCTGCTGATGCCCTTCGCACTGCTGGCCGGCCTGCTCAGCGTGTC
GATGCTGGTCGCCCACGGTGCCGCCATGCTGGTGCTGAAGACCGACGGCCCGGTGGCCGA
GCGTGCGGCCCGCTTCGGCAGCATCGCCGCGATCATCGCTTTCGTGCTCTTTGCGGTCGG
CGGCGCCTGGGTGGCCTTCGGCCTGCCGGGTTACCAGATCACCTCGCAGGTGGTCACCGA
CGGCGCCACCAATCCGTTGCTGAAGACCGCCGAACTCGGCGCCGCCGGTGGCTGGATGCG
CAACTACAGCACGATGCCGGCCACGATCCTGGCCCCGCTGCTCGGCCTGGCCGGCCTGCT
CGCCAGTGCGGTGCTGCTGCGTGCCCGCCGCGGCGGCCTGGCCTTCATTGCCTCCGGTGC
GGCCATCGCCGGCATCATCCTGACCGTCGGCTTCGCCATCTTCCCGTTCCTGCTGCCGTC
CTCGAGCCAGCCCACCTCCAGCCTGACCGTGTGGGATGCCTCGTCCAGCCACCTGACCCT
GTGGATCATGCTGCTGGCCACGGCGGTGTTCCTGCCGATCATCCTCGCCTACACCACCTG
GGTGTACCGCGTGCTGAAGGGCAAGACCACCACCGAAGAGATGGGCAACAACCCGAACGC
GTATTGATTGCTTGCACGTGTGCCGACCAACGGTCGGCACCTACCCGGAATGAAGGAGAC
TGATCATGTGGTATTTCGCCTGGATTCTCGGTGCCGGCCTCGCCTCGACGGTGGCCATCC
TCAACGGCATGTGGTTCGAAGCCCGCGAGCAGAACCGCATCGAGAAAGAAAATCGTCGCT
GAGCTGTAAAAAAACCTTGCCGCCTTGGCCTTCACACGGTATCTTAGGCGGCTCCTTCGG
GGTGTAGCTCAGTCTGGTAGAGCGCTACGTTCGGGACGTAGAGGTCGCAGGTTCGAATCC
TGTCTCCCCGACCACTTCGGTGGTCGCATTGAAGCCTGGTGAAGTCGTCCAGGCTTTTTT
GTTCCCTGAAGTGGCACTGCTTCGGCAGTGTGAAGAAAACAGCATTCACCCCTTGCCGCC
ATCGGGGTGAATCGCTAGAATAGGCGGCTCCCTTCGGGGTGTAGCTCAGTCTGGTAGAGC
GCTACGTTCGGGACGTAGAGGTCGCAGGTTCGAATCCTGTCTCCCCGACCACTTCGGTGG
TCACCAAGAAGCCTGGAAGACATCACTGTCCTCCGGGTTTTTTTGTATCAGGCACCTGGC
CGCCCGCATGACGGGACCTTGCCGGAGCCCGCACGTACAATGGCCGCGCTGCCGGCCCGC
CAGCAGCCCCTCCCCCACCTGCCGCTTCGGCGTAGACCGATGCCGGCGCTGCATGCCATT
GCCCCGGCGTGCGACACCTGCAAGGACCACCGATGAGTTCCTCCCCTTCCGATTCGCCGT
CGCTGCTGCACGGCCGCGTCCTCGCATTCGCCGCGATCCTGCTGGCAGCGATCAACCTGC
GCACCGCGGTCACCTCGATCACCCCGCTGCTGGACGTGCTCGGCCAGCAGTTCGGTTTCG
GTACCACCATGACCGGCGTGCTGGGGATGCTGCCGACCGCGTCGTTCGCACTGTTCGGCG
TGGCCACGCCGGCACTGGCGCGGCGCCTCGGGCTGGAGCGCACCACGCTGCTGGCGATGG
TGATGGCGATGGCCGGCCTGCTGCTGCGTTCCAGCGCCGGCAACGTCGGCACGCTGCTGT
TGGGTTCGGTGGTGGCACTGGCCGGCATGGGCATCGGCAACGTGGTGGTGCCGCCGCTGG
TGAAGCGCTACTTCGCCAACAAGGTCGGCACCATGAGCACGCTCTACATCAGCGTGCTGC
AGCTGGGCACGATGCTGCCGGCACTGCTGGCGGTGCCGGTGGCCAACGCCGCAGGCTGGC
GCGTGTCGCTGGGCATGTGGGCGCTGCTGGCGCTGGCTGCCGCACTGCCGTGGCTGGTGC
TGGCCACGCGCGCGCCGAAGCCCCAGTCCGACGCATCCGATCCGACCGCGCAGCCGCACG
GCAAGGTCTGGCGCACGTCACTGGGCTGGAGCATGACGCTGATGTTCGGCATGACCTCGC
TGATGACCTACTCGATGTTCACCTGGCTGCCGCGCATCGTGGTCGAGGCCGGTGGCACGC
CCGCGTTCGGTGGCGTGATGGTCGCCGTGTTCTCGGCGCTGGGCCTGCTGCCATCGCTGG
TCATTCCGTCGATGGCGGTGCGCATGCAGAACCCGTTCCCGCTGGTGCTGATTGGCTTCT
TCTCGTTCGTGATCGCCTTCACCGGCCTGCTGCTGGCACCGATGAAGGCCCCCCTGCTGT
GGGCCTGCCTGCTCGGCGTCGGCCCATCCACCTTCCCGCTGGCACTGACCCTGATCAACC
TGCGCACCCGCACCCCGACCGGCTCGGCGGCGCTGTCCGGCTTCATGCAGGGCGTGGGCT
ACAGCTTCAGCTGCCTGGGCCCGTTCCTGGTCGGCTGGCTGCACACGGTCAGCGACGGCT
GGACCCTCCCGTTCAGCTTCCTGTTCGGCTGCGCCGCCCTGATGCTGTGCGCTTCGTGGG
TGGCCTGCAAGCCGCGCAAGCTGGAAGATCTCTGGTAAGCCACGTGGGGCCCGCAACCGG
GCCCACCTACCATTCGTCAGCCCGTCTGCGCATTTTGACGCCGGGCTGACAATTCCGGGC
GGATAGTGCCCACGAATGCCCATCCTTGCCGCGTGCCGGCATCGGGCATGGGGGCGGCAG
CGCCGCCCGGGCCACCACTCGGTGTGCGGGGGACTTTCGTTTCAGACAAGACATCGCAGG
TCGCTGTCCGGGTTGTATCCGTCTTCGCTGGGCGGGAATGCACGAAGGGAGTGACGCGGG
CCACGGCCACGCCAAAAGCTGGCATGTGATGTGCGTCACATTTTTCAGGTTGTCTGGTTC
GGAAGCCAAGGGGGTCCCCAATGGTTGTCCACCGCCGGCTGGCGCTCTGCGTCGGCCTCG
CCTGCACCGCCCTGGCCTGGGCCAGCAGCGCTGCACCGCCCGACCGCGAAGCAGCGTTGG
CCGAGATCGGCCGCTATCGAGACCAGGCGCGTTGGCTGGACGCCCTGGGCGCGATCGAGC
GCGCCAGCCAGCAGCAACCCAACGACGACCTGCTGTTCAAGCTACGCGTATTGACGCTGG
GCGACATCGGCAACGCCTGGCGTGCGTGGGAGCTGTACCAGCAGCGCCCGCAACTGTTCG
ACGCTGCGCAGAAACAGCGCCTGGAAGGCGACTACCTGGCCAAGCTGGTGGTCTGGAGCC
TGGCCTACAGCAGCAGCGAGGACAGCCGCCTGGAAGAAGCCGAATCGACCCTGGCCCGCA
TGCAGCGCTACCTCGGCGGCGAAGGCACGCCGCCCTCGCAGGCACCACTGCGGATCCGCA
TGGACCGGCTGGTCCTGCTCAACCGGCTGGGCCGCCATGCACAGGTCCGCGAGGAAGCGC
GGGCACTGCAGGCCGAAGGCCACACCCTGCCCGACTACGTGCTGCCCGCAGTGGGCGATT
CGTTGATGGGCACCCTGCACCCTGAAGAAGCCATCCCGGTGCTGCAGGCGGCCGTCGCTG
GCGACCCGACGCGCGACGCCTCGCATTCGGAACTGGCTTACGCCTACCTGGAAAGCGAGC
AGCAGGAAAAGGCCATCGACCTGCTGCAGGCATGGCGCGACAAGGAGCCGGCGTGGCGCT
GGAGCAACGGCAAGTCGCCGTACGCGAACTGGTCGCGCTACGAGGCCGATCTCAACCTGG
CGATGGTGCGCGCCTACAGCGGCGACCTGCACACCGCGCAGCACGACCTGGAGTCGATGG
TCGAGATCGCACCCGGCAACGGCGGGCTGCAGAGTGCGCTGGGCAGCGTCTACATGATGC
GCGGCTGGCCACGCCGGGCGCTGCAGCGCCAGCAGATGGCACACGCGCTCGATCCGCGGG
ACATCGAACCGCGGCTGGGCATGGAAGAGGCCTATGTCGCCCTGCAGCGCGACGACCTGG
CGCGGCCGCTGCACGATGACCTGGTCGCACGCTACCCCACCCAGCCGGCAGTCGAACGCA
TGGACCAGGCCTGGCGCGCGCATCGCGGCTGGCAGCTGAAGGCATGGACCGACATCGGCC
GCAGCTCCGGGGGCGGTGGTACTTCGCCCCTGGGCAACAACGACCGCCACTACGGCGTGG
ACGTGGAGACGCCGGTCCTTGATGACCGCTGGCGGTTGTTCGCCCTCGCCGACCGTCGCG
TGACCGACTTCCAGGACCAGCGCATCGATCCCCTGTGGCTGGGTGCGGGCGTGCGTTACC
GCTTCGGGCAACTGGATGCGGAAGCGGCGGTCCTGCGCGCCAACGATCACATCGGCGACA
CCGGCCTGCGCGTCGGCGTCGGCTGGCAGTTCAACGATTCCTGGCACGCCGGCGTGGTGG
TCGCACGCAATGACCCGGAGGCCTCGATGCAGGCGCGCGCGGCCGGCATCACCGCCGACA
GCGTGAGCGCACAGGTGGACTACCGGCGCAGCGAGCTCACCCACTGGACGTTCGGCGCGA
GCCGCTTCCGCTATGACGACGGCAACCACCGCGAGCTGTTCGGCACCAGCGTCCAACAGC
GCCTGCTGACCCGCCCACGCTGGCTGGTCGATGGCCTGGCCAGTGCCTACACCAGTCGCG
GCAGCCGCGATGATGCGCCCTACTTCAACCCGAAGCGCGACCGCATGGTCGAGATCGGCC
TGCGCATCGACCAGCAGCTGTGGCGGCACTACGAGCGCCACTTCCGGCACCGGCTGACCG
TCTCGCTGGGTGACTACTGGCAGGACGGCTTCGGCAGCGCGTTGGTGCCGTCGGTGTCCT
ACATGCACGAGTGGCAGCTGGGCCCTGGCCGCGTGTTCGAGTATGGCGTGCGGTGGTCAC
GACCGGTCTACGACGGCCATCGCGAGCGCCATATCGGCTTCGAAGCCGCATTGCGCTGGG
GAGACTGACATGGCCCGCTTCCTGCGACTGATCGTGCTCCTGCTGCTGGCCTGCGTGCCA
CCGGCGTTCGCGCAGCAGCCCCTGCATCTTGATGCGATCGACAACGGCCTGCTGATCCTC
AGCTACCACGACATCCGCGACAAGGTGGCCGCCAAGGGTGATGCCGATTCCTATGCGGTG
AGCACGCAGAACTTCGCCGCGCACCTGGACTGGCTGGGCGCGCACGGCTACCACCCGGTT
TCGCTGTCGCAGCTGATCGAGGCCTCGCAGGGCCGCGCCACGCTGCCTCCCAAGCCGGTG
CTGCTGACCTTCGACGATGGCCTGCGCAGCGTCTACGACAAGGCGTTCCCGCTGCTGCAG
GCCTACCACTACCCGGCCCTGGTGGCGGTGATCACCGATTACGTGGACATGGCACCGGGC
CGCACCATCGACTACGGCTACCGCCCGTTCGGCCATGATGACTTCGTGACCTGGGCGCAG
CTGAAGCAGATGCACGACAGTGGCCTGATCGAAGTGGCCAGCCATACCGACGACCTGCAC
CACGGCGTGCTTGCCAATCCGCAGGGAAACTCCACGCCCGCCGTGGTCACCCGCATCTAC
ACCCCGGCCACGTGCAGCTACGAGAGCGGGACACAGTATGAGCAGCGCCTGCGCACTGAT
CTTTCGCGCAGCGTGCAGCGCATCCAGCAGCACCTGGGCGTGCGCCCGCGCGCCATCGTC
TGGCCATATGCCGCGTACAACCAGTTGAGCAACGACATCGCCGAGCAGCTGGGCATGCCG
GTTTCGTTCGACCTGGAAGGCCGTAGCACGCCAGTGGCCAGCGACCTGCACGGGCTGGCA
CGATTGCTGGTGAGCAACAACCCGACCGTGGAAGGCCTGGCCTACGAACTGCGCCGAGAC
GTGGCGCTCGATGGCATCCGCGCCCTGCAGATCGATCTGGATGACATGTATGACCCGGAT
CCAGCGCAGCAGGCACGCAATCTCGATGCATTGATCGAGCGGGTCAAGCGCATCGCGCCG
ACCCATGTCTATCTGCAGGCCTTTGCCGACCCGGACGGCAACAACACCGCCGATGCGCTG
TATTTCCCGAACCGGCACATGCCGATGCGGGCGGACCTGTTCAGCCGCGTCGCCTGGCAG
CTGAAATCCCGCGCGGGCGTGAAGGTCTACGCGTGGTTGCCAGTGCTCGGCTTCGAACTG
CCCGACCCGGAGCAGCGCAAGGTGCTGGCGATCCGCAATGGGGATGCCGACGGCATGTAC
CGGTTGGATTTCACCAACCCGAAGGCCAGGCAGATCATGCTCGACATCTACGAGGACCTG
GCGGTCAATTCCTACTTCGAGGGCCTGCTGTTCCATGACGACGGCTACCTGCGCGACACC
GAGCTGCCCGCCCTGGCGGCCGGCGAAGATGGCAGCGCACGTACCCAGGCACTGATCGAC
TTCACCCTGGCCCTGCGCAACAGCGCGCAGCGCTGGCGGCCGAAACTGGCAACGGTGCGC
AACCTGTATGCCGAGCCGGTACTCCGCCCGCAGAGCGAAGCCTGGTTCGCGCAGCGCCTG
GACCTGTTCAACAAGGCCTACGACCAGACGGCGCTGATGGCGATGCCGTGGATGGAAGGC
AGCAGGCACCCCGAGCGCTGGCTCGACCAGTTGCTGGCCGCGGTACGTGCGCACGACCCG
CAGCTTCAGCACACGCTGTTCGAGCTGCAGACCGTCGATTGGCGCAGCGGGCAGCCGATT
CCCGCCGGGCGCCTGCGTGCGCAGATCCGCCAGTTGCAGGCGCAGGGCGTGCACCACTTC
GCCTGGTACCCCGATGACTTCATCGCCGACCAGCCCTCCACCCGCGATGCCCGCGCGGCA
ATGTCCGCCGGCAACTTCCCGTACCCGGAGAAGTGACGTGGACATGCATCCGCTGCTGCA
GGTCCTGTTCCAGTTCGCCTTCTACTACCCGATGGTGATGGCGTTCTTCTGGATGTCCGG
TGGCCTGTACTACTACTTCCGGCGCGAGCGTCACTCACGTCCGCGCAACGATCCGCCCTT
GATGATCGCCCCTCCCTTCGCGACCTTGCTGGTGCCCTGCCACAACGAAGCAGAAAACCT
GGACGACACGCTCACTGCGGCGCTGGCCCAGCGCTACCCCGCCGATTACGAAGTGATCGC
CATCGACGATGGCAGCAGCGATGACACCGGCGCACGGCTGGATGCGCTGGCGGCAAGGCA
TCCACGGCTTCGCGTGCTGCACCTGGACCGCAACCTGGGCAAGGCCAATGCGCTGCGCAT
GGGCGCACTGGCCGCACGCTCGGAGTACCTGGTGTGCATCGATGGCGATGCGATGCTGGA
AGAGCATGCACTGCACTGGATGGTCTGGCACCTGGTCAGTGGCAACCGGGTCGGTGCGGT
CACCGGCAACCCGCGCATCCGCAACCGCTCCACCCTGCTCGGACGCCTGCAGGTGGCGGA
ATTCTCCTCGATCATCGGCATGATCAAGCGGGCACAGCGCGTGTATGGCCGCATCTTCAC
CATCTCCGGCGTGATCGCCGGCTTCCGCCGCACTGCCCTGCACCAGGTCGGCTGGTGGTC
GGATGACATGGTGACCGAGGACATCGACATCAGCTGGCGCCTGCAGCGCGCGCACTGGGA
CATCCGCTACGAACCCAATGCGCTGTGCTTCATCCTGATGCCGGAGACGCTCAAGGGCCT
CTGGCGGCAGCGCCTGCGCTGGGCCCAGGGCGGCGTGGAAGTGATGCTGCGCCACGCGCG
CTCGCTGCTGCACTGGAAAGAGCGGCGCATGTGGGGCGTGCTGCTGGAGTACGTGTTGAG
CGTGGTCTGGGCCTACACGATGCTGTTCATCGTGCTGCTGTGGGCACTGGGCAAGTTCAT
CGAGCTGCCGCCGCAGCTGCATATCGCCAGCCTGCTGCCGGAGTGGCATGGCGTGATCCT
GGCGCTGGTCTGCCTGCTGCAGTTCGCCAGCAGCCTGATCATCGACCGGCGTTACGAAAC
ACAGATTGGACGCAATTACTTCTGGGTCATCTGGTACCCGATGGCGTACTGGCTGATCAG
CCTTTCCACCACCCTGGTGGCGCTGCCCAAGACGCTGCTGCGCCGTCGCAGCAAGCGCGC
CACCTGGACCAGCCCTGACCGGGGGATCCGATGAACGCGCAACGCCCGTCCAACCGCTTC
GACTCGCGGATGATCCGCAAGCCGCATCGCCAGCCACACTTCCAGCGCACGGCCTGGGGC
TTCGTCACCCTGGCGTTCTGGGGCTTCTACTTCTATCTGTGGGCCCCCCTGGTGACCCTG
CTCTCGTGGCTGATCGGTGGCCAGCTGGCCTGGCGGCAGCTCTACGAACGGCAGAACCAG
TTCGACCCGTACGTGCTGGTCGCGCTGCCATTGATGCTGCTGTGCGCCAGCGTGCTGCTG
ATCGCCTGGGCCGAGTACAACCGCGCCCGCTTCCGTGGCCGCGAACGCCGCCTGCCGCGG
CCCCTGGCCAGCCTCAACGAAGTGGCCGCCGATCTGGGCGCCAGCACCGGGCTGGCCGAA
CGCCTGATGGGCTGCAAGGCCGCCACGCTGCACATGGATGATCACGCACGGCCGGTCGGC
ATCCGCCGCGAGGTGGTGTAACCCGACGACCTGGTAGCTGCCGACCTTGGTCGGCGCTTG
GGCCTGGTGGGTGCCGGCCTTGGTCGGCACCGGGGTTTGCCGCGAAGAGCATCTACGCGC
CGCGTGGATCCACTTATGTACGCGTCTGCCCTTCGCCGCGCACGACAAATCGTTCAACGG
TGAGGGCTTCCAAGCCCATCGGGCCGTAGGCGTGCAGGCGCGTGGTGGAAATACCGATCT
CACTGCCCAGGCCCAGCTGGCCACCATCGGAGAAGCGCGACGAAGCGTTGACCATCACCA
CCGCCGAGCGCAGCGCGTTGACGAAGCGCTCGGCGTGGCCGGTGTCCTCGGTGGCGATCA
CTTCGGTGTGGTCGGAGGTATAGGTGCGGATGTGCGCGATGGCTGCATCAAGATCATCGA
CCACGCGCACCGCCAGCACCAGATCGAGGAACTCGGCGGCGTAATCCTCCTCGGTCGCCG
CCGTGCTGCCCGGCAGCAACGGCTGCGCCTGCGCATCGGCGCGCAGCTGCACCCCACGCT
CACCCAGCGCCTGCGCCACGCGCGGCAGGAACGCGTCAGCCACGGCGCGGTGCACCAGCA
GCGTCTCCAGCGAATTGCACGCCGCCGGCCGGCTGCACTTGCCGTCCACCAGCAGGTCGA
TGGCCTTGCCGAGGTCGGCGCTGGCGTCCACGAACAGGTGGCACACCCCCTTGTAATGCT
TGATCACCGGCACGCGCGCGTGCTCGGCCACGAAACGGATCAGGCCTTCGCCGCCACGCG
GAATGGCCAAGTCGATCAGCTCATGCAGCTGCAGCAGTTCCAGCATCGCCTCGCGGCGCA
GGTCGGTGAGCACGGTCACCGCCGCCGGCGGTACGCCGTTGGCCTTCAATGCACCGGCCA
GCGCCTGGGCGATGGCGGTATTGGAGTGGATCGCTTCGGAACCACCGCGCAGGATCACGC
CATTGCCGGCCTTCAGGCACAGCGCGGCGGCTTCGGCCGTCACGTTCGGGCGCGCCTCAT
AGATCATCGCGATCACGCCCAGCGGCACGCGCACCTTCTGCACGCGGATGCCGTTGGGAC
GTACGTCGTCGCGCGTCACCTGGCCGACCGGGTCAGGCAGCGCGGCCACCTCGCGCACCG
CCTCGGCCATCGCGAACAGCCGCGGCGGGTCCAGTGCGAGGCGGTCGAGCATGGCACTGC
CAACGCCCTTGTCGCGCGCGGCGGCGAGGTCGCGTGCGTTGCCGGCCAGGATCAGTCCGG
CATTTACTTCCAGGGCCTGCGCCATCGCCAGCAGCAGCATGCGTCGCGCCGCACTGTCCA
GGCCGGCAACGATCTGCGCTGCATCACGGCAGGCGCGCGCCTGGGCTTCGATTTCGCTCA
TCGGGGTGTCCTTCAAACCGGTCATGGCAGCACCAGGTCGTCACGATGGACGACGCTACC
ACCGTAGTTGTAGCCCAGCACGGCCTGGATGTCGCGCGAATGATGGCCGGCGATCCGGCG
CACGTCGTCGGCCGCGTACTGGCTGACGCCGCGGGCGACACAGACACGCCCCTGCGGTGC
GATCCAGCACACCTGCACCATGTCGCCGCGGCGGAATGCCCCCTCGGCAGCGGTGATGCC
GCCGGGCAGCAGCGAGGCGCCCTTCTCCCGCATCGCCTGTGCCGCACCGGCATCGACGAC
GATCGCGCCCTCGGCCAGCGGCGCGTGCCGCAGCCAGTGCTTGCGGGCAGCCTCGCGGCT
GCGTGCGGCGTGGATGCGGGTGCCGAACAGGCGGTCCTGCGCCAGCGCGCGCACCACATC
GCTGCTGCGGCCGTTGAACAGGTAGGTTTCGATGCCGAGGCGGCCCGCCTTGGCCGCCGC
CTCCAGCTTGGTACGCATGCCGCCGGTGCCGGCGCGCGAGCCGGCGCCGCCGGCCATCGC
CAGCACATCGTCACTCAGTTCCGGCACGTCGTGCAGTGGCCGCGCGTCGGCCACGGTGCG
CGGATCTGCGCTGTACAGGCCGTCGATGTCGGTGGCGATGAACAGTGCATCGGCATCGAC
CAGCGCGGCCACGGTCGCGGCCAGGTTGTCGTTGTCACCGAGCTTGAGCTCGTCCACCGA
TACGGTGTCGTTCTCGTTGACCACCGGCAGCGCACCCAGCCGCAGCAGTTCGCTCAGCGT
GGCGCGTGCATTGAGGTAGCGGCGGCGGTTGCGCAGGTCGTCGTGGGTCAGCAGCACCTG
CGCCACCGGGCGCTCGAAGAAGCGCTGCCAGAGCCCGATCAGCTGCGCCTGGCCGAGCGC
GGCCAGGGCCTGCCGCGCCGCCATCGCCGCACCGGGTTCATCGGCCCGCGGCAGGATCGC
GCGCCCCGCCGCAACCGCGCCGGAGGAGACGATCACCACCTCGCGCCCAGCCAGTACGTT
GGCGGATACAAACTGGGCCAGGCCCAGCGCGTGGCGTGGCGACAGGCCGCCACCATCGGC
CGCCAGCAGGCTGCTGCCAACCTTCAGCACCGCACGCCGCCATGGCGGCAGCGCCTGTTG
CGGGAACGGCGAAGCGACGGTGGCGGCGTGCAGGGTCATCGGTCAGGGCCTCAGCGGGTA
TTCCATTCGTGCACGGTCAGCTCGGAAGCGTGCATCGTCACCAGCGGATCGGTGGCGACG
ATGGCCCGCGCCTGTTCCAGGCTCTCGACATTGCACAGCACATAGGCGCCACCGCTGCCA
TCGGCGAAACCACCGGTCAGCTGCAGCTTTCCCTGTGCCTGCAACGCCTCGAGGAAATCG
CGGTGCGGCTGCACCGCCGCATCGTTGAAGTCCGGCCGGCGCATCGCCATCACCAGATAG
ACAGTGCCCGCCATCAGGACAGCGCCTGCCAGCGTGCGCGCAGTTCGTCCAGGCGCAGAT
CGGCAGCCGAGCCCGGCGATACACGCGCAGCCAGGCTGCCTTCCGGGGTACGTCCCTGCC
CTGCGCTGTCGGCACCGGCTGCAGCGGCCTTGTAGGCCTCGCGGAACGGCACACCGGCCA
CCGCCGCTTCCACGGCGACGTCGGTGGCATACATGCCCGAATCGATCGCTGCGCGCAGCC
TGTCGTCACGCCACTCCAGATTGGCCAGCAGCGCCGGCAGCAGTTCCAGCGCGGCCAGGC
CACGGCCGAAGCCGTGGAAGATGGCGCCCTTGGACGACTGCAGGTCACGGTGATAACCCG
AAGGCAGCGACAGCAGCTGCTCGATCTCGGTGCGCGCGGCGGCGACGCTGGCGTGGGTCG
CACGCATCAGCTCGATCACGTCCGGGTTGCGCTTGTTGGGCATGATCGAACTGCCGGTGG
TGTACTGCGCCGGCAGCGCGACGAAGCCGAACTCGGCGCTGGTGAACAGCGACAGGTCCC
AGGCGATGCGGCGCAGGTCCAGCGTAGCGCCACCGAGTGCTTCCAGCGCGGCCAGCTCGA
ACTTGCCGCGCGACAGCTGTGCGTAGATCGGCGAGATCTGCATACGCGCGAAACCGAGCG
CGGCCGTGGTGTGCTCGCGGTCCAGCGGCAGGTTCACCCCGTAGCCGGCGGCGGTGCCGA
GCGGATTGGCGTCGACCAGCGCATGGGTGTCACGGGCGCGGATGGCGTTGTCGATGAAGG
CCTCGGCCCATCCGGCCCACCACATGCCGGCCGAAGAGACCACGGCGCGCTGGATATGGG
TATAGCCGGGAATCGGCAGGTCCTTCTCGGCCTGCGCACGGTCCAGCGCGATCTTGGCCA
CGTCGGTGCTGAGCCCGGCCACGCGCAGCAGCTTCTCCTTCAGCCACAGGCGGGTGGCGA
CCAGGATCTGGTCATTGCGGCTGCGGCCGGTGTGGATCTTGCGGCCAGCGTCGCCGAGGC
GTTCGGTCAAACGCGCTTCGATTGCTGAGTGACCGTCTTCGTACTGCGTATCCAGCACGA
AGCGGCCTTCACGGAAATCCTGCGCCAGCACGTCGAGCTCGCGCAGCAGGCCTGCCAGCT
CGTCGGCGCTGAGGATGCCGATGTGCTGCAGGCCCTGCGCATGCGCGGCGCTGGCAGCGA
TGTCATGCAGGAAGAACTCGCGGTCGAGGATCACGTCGTCGCCGGCGAGGAAGGTCTGGA
TCTGGGCGTCGACAGCGACGCCGGGCTTCTGCCAAAGAAGGTCTGCCATGGGGGCTCCGG
AAGGCGTGTTCAGTGCGGGATCGACGTCAGTTCGTCGATGCCCAGCGCAAGGTTGAGGTT
CTGCATGGCCTGGGTGGCCGCGCCCTTGAGCAGGTTGTCCAAGGTCGCCACCACCACCAC
CCGCTTGCCGCCCGGGGCCAGGGTGAAGCCACCGACCTGGGCACCGTGGCGGCCGGCGAT
GCGGCTGACCCACGGCGCTTCATCCACCACTTCGATCAGGGGTTCGCCGGCATAGGCCTG
CTGGAAGCGCTCGACGATCTGTTCGCGGGTCTGCACGCGGTTCAGCCACAGGTTGGCGGT
CAGCGTGATGCCGCGGAAATGCGGCGCGACGTGCGGCATGAACTCGACGGCCACGCCCAG
CTGCACCGACACCTCGCGCTCGTGCACGTGGTTGGTCAGCGCATACGGCATCAGGTTGTC
GGCCAGCAGTTCGACGTTGTTCTTGTCCGACGGCGTGGTACCGGCACCGGAGTAGCCGGA
GACACCGAAGCACTGCGGCGGGCCGGCCAGCAGGTCCAGCAGCGGATGCACCGCCAGCTG
CATCGCCGTGGCATAGCAGCCCGGGTTGCTGATGTGCTTCTGGCCGTTGTAGCGGCCGCG
GGTCAGCTCCGGCAGGCCGTAATACCAGCTGTTGTCGAAGCGGTAGTCGGCCGAGAGATC
GACGATGACGGTGTCCGGCTTGGCGGCTTCAAGCGCGGCCACGAACGGTGCGGCCAGGCC
GTTGGGCAGGGCCAGGATCACCGCGTCCACGCCTTTGGCGGCCACCGCGTCGGCATCCAG
GTTCTCGTACTGCAGCTCGCCCTGGAACTCCGGGTGGTGGTCGGACAGGCGCTGCCCGGC
GCGCTCGCGCGAGGAGACAAAGGCCAGTTCCAGGCGCGGATGGGCGGCCACCAGCTTGAT
CAGCTCGGCGCCGGTATGGCCGCGGGCCCCGACGATGCCCAGGGTGAAAGTCGAATCGTT
CATGCGTGGCTGTCCAGGCGGTACTGCAGGTGGCGCTTCACGCCCTGCCATTCCGCATCG
ATGATGGAGAAGATGACGGTGTCGCGCGGCGTGCCGTCGGCGTGCCGCTTGTGGTTGCGC
AGCACGCCATCCTGCTTGGCGCCGAGGCGTGCGATGGCGGTGCGCGAGGTGAAGTTGAAC
CAGCTGGTCTCGAACACGACGCTCAGGCACTGCAACCGCTCGAACGCGTGGCTGAGCAGC
ATCAGCTTGGTCTCGGTGTTGACCCCGGTGCGTTGCGCAGACTCGCCATACCAGGTGTAA
CCGATACTCAGGCGCGGCACGTCCGCTTGCAGATCGTAGTAGCGGGTGGTGCCGACAATC
TGGTCGTTGGCATCGAACACCACGAACGGCAGCACCCTGCCTTCGGCCTGCGCCTGCAGC
GCTGCCTGCACGTAGCCGGCCATGGTCTTCGCATCGGGCACCTGGGTGTACCAGAGCCTG
GACAACGCGCCATCGCCAAGCGCGCCGCGCAGGCCATCGATATGCCCCATCTGCAGCGGC
TCCAGCCGCGCATGGGTGCCCGCCAGCGTAGGGACCTTGGTCCAGTCGGCATGGTTCATG
TGTTCAGCCCTGCAGGCTCGGCGCGCGCCGGGCGCAATGGTCGACATAGGTCTTGATCCG
GTCGATGCCGTCGGCGCCGAACCAGAACACCTTCCAGTGGTCCTGCTTGTAGCAGCCGTC
GGATTCAGCGTAATAGAAGTGGTTGATCGGATTGCCATGGCGCGAACGCCAGAACAGCTG
CGGGGTTTCCTCCAGCATCACGTTCCAGACCGCGCGGCCCAGGCCCTCGCCCTGCGCATC
GTCGAGCACGGCGAACTTGTCCAGGTACACGCCCTCGGCCTCGTCGGTGAGGATCACCGC
GGTGCGGTAGTTCTCGCTGACGTAGGCGCGCAGCAGCTTCGTCTTTTCGAAGTACTCCGG
CACCAGGGTGCGGCCGAAGCTGGATTCGATCAGGCCCTTCAGGCGCGGCAGGTCCAGCGC
GTTCCAGGCGGTGGCGCGCAGCACCTTCTCGCCCTTGCGCACCAGCGTGCCCGAACCCTT
GTGGGTGAACAGTTCCTTGGCCAGGTCGGCCGGGCGCGTGATCGACACCGACGATTCCAG
CGGCAGGCGATCGAGCAGATCCTTGATCTGTTCGATCTTCACCTTCATGCCGCCGTGGAT
CCACGGCTGCGCGATCAGGTGGTCGTACTCGGTGGACAGGTTGATCGAATCGATTACGTT
GCCCTGCTCGTCCAGCAGGCCGCCAGTGCCGGTCAGGAAGATGATCTTGTATGGCTGCAG
TTCCTGCACCAGCTCGTTGGCGGCGAAGTCGGCGTTGACGTTGAGGATCTGGCCGCCAGC
GGTCTCGCCCAGGCTGGTGATGACCGGGATCGACCCGGCACGCAGGCTGGCCTCGATCGG
TGCCAGGTTGACCTTCTTCACCTCGCCGACCAGGCCGTAGGTGTCCACGTCCAGGTACTG
GGCCTCGAACACGCCGCCGGTGATCGAGGTGGCGCGCGCGCCGTTCTGCTGCAGCGCCTC
GACCAGGCGCAGGTTGGACTGCTGGAACACCCGGCGCACGATCGCCAGCGCTTCCGGCGA
CGTCACGCGCAGGCCGTTGACGGTCTGCTTCTCGATGCCGGCGGCCGACAGTTCGGCATC
CAGCTGCGGGCCGGCACCGTGCAGTACGATCGGGGTCAGCCCGACTTCCTGCAGGAACGA
CAGCGAAGAGGTCAGCGCGTCGAGGTCGTCGCGCAGCACCGCGCCGCCGACCTTGACCAC
GGCGAAGCGCTTGGCGTCCAGCTGCGAGAAGCGCTTGAGGTACTGGCTGATCTCCTTCGC
GCTGGCCATGCTGGAAAGCAGGCGCACGATGGTCTGGCGGGTCTGGCGGTGGGGCTGGAG
GGCAGGAGACATTTCGGTTTCGTCACAGGCGGCGGTCGCCGCGTTGCAGTTCCACCCGGC
CAGGGCCGGGCGGCGTTGTAGGGTCGATCAGCCGCCGGCGGCGATGATGCGATGCACGGC
GTCGGTGTAGCGCTGCAGCTGCTCCAGCGTCACGAACTCATCGGCGGTGTGGGCCTGGGC
GATGTCGCCCGGGCCGAACACCAGCGTGGTGTAGCCACCGGCGGAGAACAGCGAGGCCTC
GGTCCAGAAGTCCACCGCGTTGCCGATCGGCAGCTCCAGCGCATCGGCCACATCGCGCGC
CAGCAGGCGGCGGTTCTCGGCCTCGGCGATGTCACCGGCCGGCAGGCTGGGGCCACGGAA
CGTTTCGGTGAACACGGCGGCTTCTGGTTCGGCGAAACCGGCGAAGGTCGCCAGCAGGCC
ATCGATGTCCATCGACGGCAGCGGGCGGAACCCAAAGCGCACCTCAGCAGCCGGTGCGAT
CATGTTGGCCTTGATCCCGCCTTCGACGCGACCGATGTTGAAGCGCAGCCCGGTCAGCCC
GCCGAAGCGGGCCGAGGCCAGCGATTCCACATGGTCCAGTGCACGGTTGCCCCAGCGCAT
GGCCTGGTGCAGCGCGCTGGCGGCCGCGTCCTGCTTGCCGGACGCATGGCCGGCGCGGCC
GGCGAACTGCATCAGCACCGAGCTGATGCCACGATGCGCCAGCACCGCTTCACTCATGGT
CGGCTCGGCCACCAGCACCGCTTCATACGGCAGGCCACGGGCCAGGAACGCGGCGATACA
GCGCGGATCGTTGGCTTCCTCGTCGCTGGAGAACAGGAAGGCGGCATCGCCATCGCTGGC
ATTGGCCGCCGCCACCAGCGCAGCGGCGGCGCCCTTGATGTCACACACGCCCAGGCCGAC
CACGCGGTCGTCCAGGCGGCGCATCACATGCGGGTCGGCACTCCAGTGCGGCGAGTCCGG
CACGGTGTCCAGGTGCACGTTGAACAGGTACTTCGGCGTCCCGCGCACGGCGTACAGGCT
GACTGCGCCCGCGCCATGGTCGATCACCTCGACGTTGAAGCCGGGCAGGTTGTCGCGCAG
GTAATCGAAGATGCCACCGGTGGTGATCGCACGCGGCGGGTTGCGGGTGTCGAAGGACAC
CAGGGCCTGCAGGTGATCGAGCGTCTGTTCAAGCATGTGTCTGAATATCCGTAGGGTTCG
AAATCGGTAGTGCCGGCCGCTGGCCGGCTCCGCAATGATCCAGCCGTGCCACGAGCCGGC
CAGCGGCCGGCACTACCCTCCATCGACGTTGCGAGGCGCCGGCCAGCGGCCGGCACCCCG
TCACAGGTCAACCGCGATTGACCTGCGCATAGACAGTGGAGCTCATCCCCAACAGCTTGA
TGAAGCCTTCAGCCTCCTCCACGCCCCAGTCGGCCGACTGCGCGTAGGTGGCGCCCTTGG
TGTTGAGCAGGTGCGGCGACTTCACGGCCACCGCATCGACGCGGCCACCACGGGTTTCCA
GCACCACTTCGCCGTTGACCTTGGCCTGCGAGGACTTCAGGAAGGCTTCGATGTCGGTCT
TCAGCGGGTCGTGGTAGAAGCCTTCGTACACCAGCTCCACCCACTTGCGCGCCACGTCCG
GCTTGAAGCGGTTCTGCTGCTTGGTCAGCACCGCATCTTCCAGCGCACGGTGTGCGGCCA
GCAGCGAAACCAGGCCCGGGGCCTCGAACACGATGCGGCCCTTCAGGCCGATCACGGTGT
CGCCGGTGTAGACGCCGCGGCCCACGCCGTACGGGGCGAACAGCTTGTTGAGCTGGGCCA
GGATCTGGTCGCCCGGCAGCGCCTTGCCGTCCAGTTCGACGGCTTCGCCTTCAACGAACT
TCAGGGTCACGGTCAGGGCCTGCTCCGGCCACTCGCTGCGCGGTGCGCACCAACCACGCG
CGCCCTCGCCCGGAGCTTCCCACCGGTCGATCTCGCCGCCGGACATGGTCAGGCCCAGCA
GGTTCTCGTTGATGGTGTAGGCCTGCTGCTTGGCGCGCACGCCGAAGCCACGCTCTTCCA
GGTACTTCTGCTCGTAGGCGCGGGTCTGGGTGTGTTCCTTCTGGATCTCGCGGATCGGCG
CGATGATCTGGTAGTCGCCCAGCGCCTTCACGGCCAGGTCGAAGCGGACCTGGTCGTTGC
CCATGCCGGTGCAACCGTGGGCGATGATGTTGGTGCCCAGCTCGGCAGCACGCTTCAGCG
CGGCATCGACGATCAGGTAGCGGTCCGAGACCAGCAGCGGGTACTGGCCCTGGTAGCCTT
CGCCGGCCCACACAAACGGCTTGACGAAGCCTTCCCAGATGGCCGGGCCACCGTTGACGG
TAAGGTGGCTCGCCACGCCCAGTTCGGCGGCGCGCTTCTCGATGAAGTCACGCTCTTCAT
CATCGACGCCGCCGGTGTCGGCGAACACGGTGTGCACGTTGTAGCCGCGCTCCTGCAGGT
ACGGCACGCAGAAGCTGGTATCCAGGCCGCCGGAGAAGGCGAGAACGACGTCTTTGTTGC
TCATGGGGGTCAGGTCCACTTGGGGGATGGGAATTCGGTAGAGCCGACCGTTGGTCGGCT
GGAATATTGGATGCGACGCTGCGGGAGCAGCCGACCAACGGTCGGCTCTACCCCTTGTTC
GATCTAGCGCCCGGCAACCGCCGCCATGATCGCCTTCTGCACGTGCAGGCGGTTCTCGGC
TTCGTTGATGGCGATGCACTGCGGCGAATCCATCACCGCGTCGGTGGCCTTCACGTTGCG
GCGCAGCGGCAGGCAGTGGCTGAACACACCATTGTTGGTCAGCGCCATCTTCCGCTCGTC
CACGATGAAGTGCTTGAACTGGTCGCGGATCGGCTTCTCCGGTTCCCAGTTGCCGAAGAA
CGGCAGCGCGCCCCAGCTCTTGGCGTAGACCACGTCGGCGCCGGCGTAGGCGCTGTCGAT
GTCATGGCTGATCTTCAGCGAGCCGCCGCTCTCGGCCACGTTCTGCTCGGCCCAGCCCAT
GTAACGCTCGTCGAGGATGTAGTCGGCGGTCGGGCACAGCAGGGTCACGTCCATGCCCAT
GCGGGTGGCGATGGTCAGCGCCGAATTGGCAACGGCGGTGTTCAGCGGCTTGGGGTGGTA
GGTCCAGGTCAGCACGTACTTCTTGCCACGCAGGTCCTGGGTGCCGAAGTGCTCCTGCAG
GGCCATGATGTGGGCCAGCTCCTGGCACGGGTGGGTGATGGTCTCCATGTTGATGACCGG
CACCGGCGAGTACCTGGCGAAGCTGTTGAGGACGATGTCCTGGCGGTCGTAGGCCCAGTC
GATGAACTTGGGGAACGCACGCACGGCGATGATGTCGCAGTAGCGACCCAGCACCTTGGC
CACTTCAGCGATGTGCTCTTCGGTATCGCCGTCCATCACCGTGCCGAGGTTGAACTCGAT
CGGCCACGCATCCTTGCCCGGCTGCAGCACCACCGCGTGGGCACCGAGCTGGAACGCGCC
CAGTTCGAAGCTGGTGCGGGTGCGCATGGACGGGTTGAAGAACACCAGCGCGATCGACTT
GCCCTTGAGCTGGTCGCCGAGCTTGTTGCGCTTGAACAGCGCCGCCTGGGTCAACAGCGC
GTCGAGATCGCTGCGGCTCCAGTCCTGGGTGTTCAGGAAGTGCTTGGGGGACATCATCTT
TCCTTGCGTGGCGGCGCCGGTTTCGACGCGGTGGAAGGGAAAACAGGAATCAAAGGTGGA
GCGGGAAGATTGCAGTTGCAGCTTTCAGAAGATGCATTTTCGAAGCGCGGAAACGAAAAA
ACCCAGCCGGCGGGCTGGGTTTTTTCGGACGAACAGCAAAAAGCTCCGGTTACCCAGCGA
GAATGTGGGGTTCCGGTCGACGCGCACGCGAGGTCATGCCCGACGCCTGTCGGGCTGCGC
TGCTGTCGTGCTGGAAGTCGGTGAGCTTCATGGTCAGCCATCTTTGCATGCGGCCGGGGC
CGGCGCAAGGGCCGGGGTCCCAGAATCAGGGATTGCTGGCCGTGCCCTGCTCCGGGCCGA
CCCAGGGCGTGATCGACACCCGGATCTTGAGCCGGTTGCCGGGGTCTTCCGGCAGCCGCG
AACGGTACTTGGTGCCCTTGTAGACGTAATCCACGTCGTAGGCGATGGGCCGGCGGAATT
CACGCCCCACCGGCACGATGCGGCAGTCGCGGGTCAGCATCGGGCCAGTGTTGGCCGGTG
CCGGGGCCGGCGTCTCGGCTCCGGGCTCCTCAACGGCCTCTTCGTCGCTGCGCTTGAACA
TCGAGCGCACCGAGTCCCAGAAGCGGCTGATCCGGCCCTTGTCCTCGACCGGCTCCTCGC
CGGTCACGTTCACCGGGGCCAGGGTCCGGGTCGACACCGGCTCGCAGTGCTCCTCGGTGC
GGGTCGCGCGCAGGGTCTGGAACACCGGCTCCACGTTCAGCACCTGGGCGTAGTCGAACT
TCACGTTCTCAACGATCACCACCCGGTTGCGGGGCTCGGCCTCCTGCGCCAGCACCACGG
CGGGCAGCGCCGACAGGCAGGCCAGGGTCAGCAACGCGGTGGATTTCATTGGCGACGGGA
GCAAGGACACGGCAATAGTGTAGGCAGTGGCGAGCGCAAGGGGCTGAACATTACCCGTCC
ACGCCGCTCCTGCCCACCCCACCCCGGGCGGCCCCGGCGTCCACCGGTGGCAACGGGTGC
CCCCAAAGGGGGCCGACACGTTCTAAAATCACAGGCTTGTCCCCCAGCCACAGCCCCATG
ACCCTGCGCCTGCACAACAACCTGACTCGCCAGCTCGAACCGTTCACCCCGCTCGATCCG
GCCTGTCCGACCCTGTATGTGTGCGGCCCGACGGTCTACAACTACGTGCACATCGGCAAC
GCCCGTGGCCCGGTGGTGTTCGGGGTGCTGGCCGACCTGCTGCGGCGCCGTTTCGGTGGC
CTGCGCTACGCGCGCAACATCACCGACGTGGACGACAAGATCAACACCGCCGCGCGCGAG
CAGGGCGTACCGATCAGCACCATCACCGACAGGTTCGCCGCCGCCTACCGTGAGGACATG
GCCGCGCTGGGCGTGGTGCCGCCGGACATCGAGCCGGAGGTGACCGCGCACATTCCGCAG
ATCATCACCATGATCGAGCAGCTGATCGCCAACGGGCATGCCTACGCTGCCGAAGGCCAC
GTGCTGTTCGCGGTGGCCAGCTTCGATGGCTACGGCAAGCTCTCGCGCCGCGATCCGGAC
GAAATGCTGGCCGGCGCCCGTGTCGACGTGGCCCCGTACAAGCGTGATCCGGGTGATTTC
GTGCTGTGGAAGCCGTCCAGCGACGACCTGCCCGGCTGGGCGTCGCCCTGGGGCCGTGGC
CGCCCGGGCTGGCACATCGAGTGCTCGGCAATGGCCGCCGCCCACCTGGGCGAGACCATC
GACATCCATGCCGGCGGCGTCGACCTGCAGTTCCCGCACCACGAGAACGAGCTTGCGCAG
AGCGAGTGCGCCCACGGCGGCAAGATCTTCGCCCGCTTCTGGCTGCACAACGGCATGCTC
AACTTCGGCGGCGCCAAGATGAGCAAGTCGCTGGGCAACATCGAGCGCGTGCACGACCTG
GTGCGCCAGCACCCGCCGGAAGCACTGCGCCTGGCCCTGCTGTCGGCCCACTACCGGCAA
CCGCTGGACTGGTCCGATGGCCTGATCGAACAGTCGGTGCGCACCCTGGACCGCCTGTAC
GGCACCTTGCGCGAGCTAGGCGACGTTGAGGCCCCTGCTGAGATTCCAGCGATCATCGAG
GAAATTCTAGACGATGATCTAAATACCCCGCAGGCGCTAGCCGAGCTCTACGCATACGCG
GACAGCGCTTCCAGACTGCAGCACCAGCGCAGCTGGATAATCCAGCATTTGAGCTCAGTA
AGTAAATTCTCGGCGCTGACGCGCGTCGATGCACGAACAAATGTTGGCCTGCTGGTCAAA
GTCGGAGCCATTACCGAAGATCACCGTGAGCTTTTTGAGCAACAGTCGGCCGGGCTGAGC
AACGCTGAAATCGCTCAGCTCCTTAAGCAGTCTCTAAAGGACTGGCAGCCACCGGCACGA
GCACTGCGCTTGGCCAAATCGCGCCTCCTCGGCGCCGGCCTGGCCTTGGGCCTGCTGCAG
GCCGATCCGGCGCAATGGTTCGGTACCGCCGCCGGCGATGATGGTGACGATGCGCGCATC
CAGGGCCTGATCGATGAGCGTGCCGCTGCCAAGAAGGCGCGCGACTTCGCCCGTTCCGAC
GCCATCCGCGACCAGCTGGCCGCCGAAGGCATCGTGCTGGAAGACACCCCGCAGGGCGTG
CGCTGGTCGCGCAAGCGCGGCTGACCCGCCCTGCCCCGTGGCCGGTACGCCGGCCACGCC
CCCACCGTAGAGACTGTTGTGATCGACTCCCCGTTCCCGCTTGAACCCACCGCCGCCGAG
GCACAGGCCGCCATCGCCGAGGAATTCGGCTTCTTCGGCGACTGGTCCGAGCGTTACCAG
TACCTGATCGACCTCGGCCGCAAGCTGCCGGCCTTCCCGGAAGAATGGAAGACCGAAGAG
CATCGCCTGCTCGGCTGCCAGTCGATGGTCTGGATCGTGCCCGAAGGCAACGCGCAGTCG
CTGCGCTTCCATGCCATCAGTGATTCGGCGATTGTCTCCGGCCTGATCTTCCTGGCCCTG
CGTGTGTACTCCGGGCGCTCGGCGCAGGAGATCCTGGCTACCGAGCCGAGCTACATCCAG
GACATCGGCCTGGCCCGCCACCTCTCGCCGACCCGCAGCAACGGCGTGGCGGCGATGCTG
GCCTTCATCCGCGAGACCGCGCAGGCCCAGCTGCAGCGCGACCCGTCGTGAGCGAGCCTG
CCACAGCCGAAGACAGCGCGCTGGGCCTGCTGTCCCGGCCCGGTTTCGCCAGGCTGCTGG
CGTACCGCATCTTCGCGATGCTGTCCTACCAGGTGGTCGCGGTCACCGTCGGCTGGCACA
TCTACGAAGTCACCCGCAATCCGTTCTCGCTGGGCCTGATCGGCCTGGCCGAGGTGCTGC
CGTTCTTCTGCGTGGCGCCGTTCGCCGGTTACCTGGTGGATCACCTGCCGCGCCGCCGCC
TGGGCATGGTCGCCTGTTGCGGACTGATCGCCACCGCACTGGTATTGACCAGCGTGGCCA
TGGGCTGGCTGCCGATCGACGGCGTGTGGCCGATCTACGCAGCCATTGCGCTGACCGGCA
TGGTCCGCGCCTTCCTGTCGCCGATCTACAACGCCCTGTTCGCCCGCGTACTGGCCCGTG
ACCAGTTCGCGCGTGGCGCCGGCCTGGGCGCGGTGGTATTCCAGGCCGGCATGATCGCCG
GCCCGGCACTGGGCGGCGTGCTGGTCGGCTTCGGTGGCAAGGGCCTGTCCTACGCGGTGG
CCACCGCCTTCGCGCTGGTGGCGATGGCCTGTCTGGCCACGCTGAAGGTGGAGGAGCCGG
TGCACACCGGCCCTGCCGCGCCGATCTTCAAGAGCATCGCCGAAGGCGCGCGCTTCGTGG
TCGGCAACCGGATCATGGTCGGCGCGATGGCGCTGGACATGTTCTCGGTGCTGCTGGGCG
GCGTGGTGGCGATGCTGCCGGCGTTCCTGCACGAAATCCTGCACCACGGCCCGGAAGGCC
TGGGCATCCTGCGCGCGATGCCGGCGCTGGGCTCGGTGTGCGTGGGCCTGTGGCTGGCCC
GCCACCCGCTGCACCGCAATGCCGGCCGCGTGCTGCTGTTCGCGGTGGCCGGCTTCGGCC
TGTGCGTGATCAGCTTCGGGCTGTCGCAGCACTTCTGGCTGTCGGCGCTGATCCTGCTGT
TCTACGGCGCCTTCGATGGCGTCTCGGTGGTGATCCGCTCGACCATCCTGCAGCTGGCCA
CGCCGGAAGAAATGCGCGGTCGCGTATCGTCGATCAACGGCATCTTCATCAGTTCGTCCA
ACGAGCTGGGCGCGTTCTATGCCGGCACGATGGCGAAGCTGCTCGGCCTGGTACCGGCCG
TGGTGCTGGGCGGGTTCGCGGTGCTGAGCGTGGCCGGGATCACCGCGTGGAAGAACCCGA
CGCTGCGGAAGTTGAATCTTCGCGACCTGCAGTGAGCCTGTAGAGCCGAGCCCATGCTCG
GCTGCGTATTTCCGTGCGCCCACGCGCCGGGCCATGCCCGGCGGGCTCTTTCCGCGACCG
CGGTGGGGTGTCACGTTTCTTTTCGCGCGAAAAGAAAAGTAACCAAAGAAACACGCCGCC
ATCCGCGAGCCGGCGCTGCGCGCCGGTGCCCTGTGCTCCTCGGTGAATCAGGGGACGACG
CGGAGAGCCAGCCGACCAGCAGTCGGCTCTACAGGATAGAGCCGCCTCTTCGCCCCTGAT
TCCCCTGCGGTGCTCGGCTCGCTACAAGGCGGACTCAACAGCCGCGAGCGCACGCAAGAC
CGCTCCTGTCGGCCTGAGCCGAGCGTGGGCTCGGCTCTACATCGGCCGCGCACGCAGGAA
ACCGTCGAGAGCCTGCGGGTGGGTCCGGGCAGGACCGTCCGCGGCATGGATGCCGCGGCC
GAGCTTACAGGGATGTACTTGCATCGTGTCCTGCCCGGACCCACCCGCAGGCTCCACCCG
ATACCCGGAAGGCGCTCTACACAGCCAACTCGAACCCAACAAAAAACCCGGCCGAAGCCG
GGTTTTCTGCATGACCAGACAACGATCAGGAATCAGTCGCCCTGCTGCTTCTGCAGATGC
TCCCAACGCTCCTGGGCATCGATGGTGCGCTCGGCGGTCAGGCGCGCCTCCAGGCGCTCC
AGGCCGATTTCTTCGCCGGTGTCGACGCAGTAACCGTAGTCGCCCGCTTCCAGGCGCTTC
AGGGTGCTGTCGATCTTGCCGATCAGCTTGCGGTAGCGGTCGCGGGTACGCAGTTCCAGC
GAGTTCTCGGTTTCGCGGGTCGCGCGCTCGGCTTCGTCGCCGATGTCACGCACTTCCTCG
CGCAGGTTCTCGATGGTCTGCTTGGACTCTTCCACCAGGTCCGCGCGCCAGTTCTGCAGG
CGCTGGCGGAAATACTCCTGCTGCAGCGGGCTCATGTATTCCTCTTCCGAGGACGGCTTG
TAGCCAGCCGGCAGGATCGGGCGGCCGGTGGCCTCGTCGGTCTTGTATTCGACCACCTTG
TACTTGCTGCGCGGGGCCGGTGCTGCCGAGCGGGCGGCGACGGCCACGGCAACCTTGCCG
ACAGGGCGCGACACGGTCTTCGGGGCGGAATCGGATTTCACGGCGGTTTTGGCAGGCGAT
TTCGAAACGGGCACGGGATTCTTGGATTGCGGGGCCTTCGAAGCGGCAGGAGCGGCGGCC
GGGGCCGGCTTGGAGGCCGGTTGGGCTGCTGCCACTGCCACGGTCTTGGCCGGGACAGGC
TTGGCCGGAGCCGGCTTGGCAGCAGGCTTCGGTGCGGACTTCACTACTGGGGCCGGGGCC
GGCTTTACGGCCGGTGCGGCAACATTCTTGGCAACCTTCTTTGCAGCGGCAGGCGTGGCG
ACCGGCTTGGCCGCAGCGACCTTCTTTGCCGCCGGCTTGGCGACCGGCTTGGCTGCAGCC
TTCTTCACCACCGCCTTCGGCGCCGGCTTGGCTGCTGCCTTCTTGACCACCGGCTTGGCG
ACGGTCTTCTTCACCGGCGCAGCCTTGCTGACGGCCTTTTTCACCGGCGCCTTCTTGCTG
GCAGCGGCTGGCTTGGCCTTGGCGGGCGCAGCGGCCTTCTTCGCCACCGGCTTGGTTGCC
TTGACCGGCGTTTTCTTTGCGGTGGCCTTCCTGGCCGCCGGTTGCGAGGACGCTGCCTTG
GTCGCCGGCTTGCTCGCCGGCTTCTTGGCAACGGGCTTTGCCGCCAACTTCTTCACAACA
GGCTTGGCGGTTTTCTTGGCGGCCGTTGCGGCCTTCTTTGCAGTTTTTTTAGCAGCCACG
AAACGCTCTTCCTTGGATTCCCCGGGGCCCGGGAAAGCGGGCCTTTATAGCCTACCCGAC
CCGCAGCAGCAACCTCGGCACCCTGCTCCATTCAGTCCTGGAGCCAAGGCGCCCAATGGG
CAGTCCGACGAACACGGACCGCCTTGCGCGGTACGGAACCTGGCCAGCACCCGACGGTGC
TGGTACCGGTCGCAGGCCATCGGCGACATGCGACCAACGGCCCATCCTGCACAAATGCGG
CCTTCATGCCAACTGGCATAAGATGACTGGGTGATCTCGCGCCTGCTCATCGCCCTGCTG
CGCTTCTACAAGCGCTTCATCAGCCCCTTGCTGGGGCCCCGCTGCCGTTTCGTGCCGAGC
TGTTCTGAATACGCGATGGACGCGATCTCGCGGCACGGCCCGCTGCGCGGCAGCTGGCTG
GCTGCGCGCAGGCTGGGCCGCTGCCACCCGTTCCATCCCGGCGGCTTCGACCCCGTGCCC
GAGTCCCCCAACGCCCCCTCTTGCCGTTGCACAGGAAAACATTGACATGTCCTCCACCCT
CATCACCAATGCCCGCATGGTCAACGAAGGCCGCACCTTCGACGGCGACCTGCGCATCGA
GAACGGCCGCATCGCGCAGATCGGCAACGGGCTGGCGCCGCGCGACGGCGAGCAGGTGGT
GGACGCGGCCGGGCGCTGGCTGCTCCCGGGCATGATCGATGACCAGGTGCACTTCCGCGA
ACCGGGCCTGACCCACAAGGGCGACATCGCCAGCGAATCGGCGGCGGCCGTGGCCGGTGG
CCTGACCAGCTTCATGGACATGCCCAACACCAACCCGCCGACGCTGGATTCGACCATCCT
GGAAGCCAAGTACGAGCTCGCGCGCGGCCGCGCCTGGGCCAACTACGGCTTCTACCACGG
CGCCAGCAATGACAACCTGGACGCCATCCGTGCGCTGGACCCGAAGAAGGCGCCGGGCGT
GAAGGTGTTCATGGGTGCTTCGACCGGCAACATGCTGGTCGACAATCCCGAAACGCTGGA
CGCGATCTTCCGCGAATGCCCGACCCCGATCATCACGCACTGCGAAGACACGCCGATGAT
CGATGCCAACCTGAAGGCCTTCCAGGAAAAGTACGGCGATGCGCTGACCCCGGACATGCA
CCCGGACATCCGCTCGCGCGAAGCCTGCATCAAGTCGACCCGCCTGGCGATGTCGCTGGC
GCGCAAACACGGCACCCGCCTGCACGTGCTGCACATCTCCACCGCCGATGAACTGGCGCT
GTTCGAGAAGGGCCCGCTGATCCGCGCCGATGGCAGCCGCAAGCAGATCACCGCTGAAAC
CTGCGTGCACTTCCTGCACTTCGCGCGCCCGGACTATGCGACCAAGGGCAACCTGATCAA
GTGCAACCCGGCCATCAAGGAAGTGTCCGACCGCGAGGCGATCACCGCTGCGCTGGCCGA
CGACGTGCTGGACGTGCTGGCTACCGACCACGCGCCGCACACCTGGGAAGAGAAGCAGAA
GCCCTACGCGCAGGCCCCCTCCGGCCTGCCACTGGTGCAGTACGCGCTGGTGGCCGCGCT
GGAGCGCGTGCACGAAGGCAAGCTGACCCGCGAGCAGGTGGTGCAGAAGTTCGCCCACGC
CCCGGCGCAGCTGTTCGACGTGGAAGAACGTGGTTTCCTGCGCGAAGGCTACTTCGCCGA
TCTGGTCCTGGTCGAAGACGTGCCGTTCACGATCAAGCGCGAGGACGTGCTGTCCAAGTG
CGGCTGGTCGCCGTTTGAGGGCACCACCTTCCGTTCGCGCGTCGCCTCCACCTGGGTCAA
CGGCCAGCTGGTGTGGGACGGCAGCAACCTGGTGGGCGAACCCGCCGGCCAGCGCATGAC
CTACGACCGCTGATGCGCTCGGCACTTCTGATCGGGTCGCTGCTGGCCGCGCCCCTGTTT
TCCGTACCCGCGGCGCAGGCGCAGGCGCAGGATGGCATTGGCAGCCTGATCGACAGCCGC
GTGGTGTTCCCGGCCAGTGCGTCGCAGGGCGCACTGGTGATCGGCAAGGTTCCCGCCGGC
AGCCGCGTGCAGTACGCCGGTCGCCAGCTGCGGGTGAGCGGCTACGGCAGCGTGGTGTTC
GGCATCGGCCGTGACGAGAAGGGCCCGCTGCGCGTGCAGGTGCAGCGCCCCGATGGTGGC
AGCGAGACCGCGACCATTGCGGTGACGCCGCGCGACTGGCCCACAGAGCGGGTCAATGGC
GTGCCGCCGAAGACGGTCAACCCGCCGCCGGCGATTGCCGAGCGGATCAAGCGCGAACAG
GCGCAGGTGACCTCCGCACGCGCCCGCGATGACGACCGCACCGACTTCACCCAGACCTTC
ATCTGGCCGGTGCAGGGCCGCATCAGCGGCCGCTTCGGCAATGCCCGCGTGTACAACGGC
CAGCCCGGTGCCGGTCATTCCGGCATGGACATCGCGGTGCCGACCGGCACGCCGGTGAAA
GCACCGGCCGCCGGCATCGTCACCTTCGCCGGCCCGGACCTGTACCTGACCGGCGGCACG
TTGCTGCTCGACCACGGCTTCGGGGTCAGCTCCAACTTCCTGCACCTCTCGCGCATCGAC
GTAAAGGTCGGCGACCGGGTTGAACAGGGCCAGGTGATCGCTGCGGTCGGCGCCACCGGC
CGCGCCACCGGCCCGCACCTGCACTGGGGCATGAACTGGTTCGAGACCCGTATCGACCCG
CTGCTGGTGCTGGAGCGCAAGTAACGGTAGTGCCGGCCGCTGGCCGGCAACCTCATCCTC
TTCCGCGCCCTGCTGGATGCCGGCCAGCGGCCGGCACTACCAGGTACGTTGGATCAACCG
CGCGCGGCCCACCACACGCGCAGCAGGGTGCGCACCGGGGTGGCCTCGATCGGCTTGCCT
GCGGCCTGTGCCGCCACCCGCGCACGCGCCAGGCTGGACCACACACGGCGCGGGCGCGGG
CCGGGCACGCGGGTGCCCCACCCCTTCAACAGATGCTGCGCCCAGCGCTGTGCGGCATTG
CTGGCGTCCTCGTCCAGCAGGCTGCGCGGCACACCCGCCACGCCAGCGTCCTGCAGGCGC
TGCGCCAAGGTCTGCAGCTGCACCGCACGACCGGCGCCGGTGCGCGGCTTGTCAGCGAAC
AAGGCCGCCTCCACCGCGGCTACGGCCTCGGCGTAGTTCGCCAGCGCGCGCCCGGCGCCG
GCCGCATCCAGCGCGACCGTGCGCGCTTCAACCAGATCCGGAAGTGCTTCGGCCAACTGG
GCCCACGGTGCACGCACCGGCTCCAGCAGCCTGCCCAGCGGATGGCGCGAGCGATGTCCC
GCCCAGCTGCGCAGCTCCTCGCCCCACCACGCCAGCTTGGCGTCGGCCGGCAGCGGATCG
CCGCTGGTGTTGAGCATGTCGTCGAACTCCTGCAGCAGCGCGAACCACGCCACTGCAAGC
TCGCGTTGCGATTCGGCCACGAACGGGGCGGCCACCGACCATTCCGGCCAACGGCTGCGC
CACTTGTCGAGGAAACTGTCCAGCGCGGTACTGCTCACTACACCATTCCTTACGGCTGGG
CCGGGGCTGCCGGCCGGGTCGGCCAGAGACTGGCCAGTTGCAGAAGTTCAGCGTTCTCGA
CCAGCACGTCGGCCTGCCAGGCCAGCGGATCGTCGCTGTGCAGGCGGTAGCCCCACAGGG
CTGCCACCGACGGCATGGCCGCGGCCCGCGCGGCGATGATGTCGCGCTCGTCGTCACCCA
CGTACACACAGTCTTCGGCGGCAACGCCAATGGCCTGCGCAGCGTGCAGCAGCGGCAGCG
GGTGAGGTTTGCGCTCGGCCAGGCTGTCACCGCCGACCAGCACTGCACAGCGCTGCTGCC
AGCCGTGCTGCGGCAGGATCAGCCGCGCCAGGTACTCGGGCTTGTTGGTGACGATGCCCC
ACACGGTGCCGGCGTCATCCAGCGCGGCAAGCATGCCGGCCACGCCATCGAACAGCACCG
CGTGCTGGCCGATCAGCGCTTCGTAGCGCTGCAGGAATTCCGGAATCAGTGCATCTCGCG
CAGCGGCATCCAGGTCCGGGAAAGCGGCCCCGACCATCGCGCGCGAGCCCTTGGATACCA
CCGGGCGCAGCACCGCCGGATCGATCGGCGCACGACCACGCTCGGCCAGCATCGCGTTGC
AGGTAGCGACGAAGTCCGGCGCGCTGTCCAGCAGGGTGCCGTCCAGGTCGAACAGCACCG
CACGCGGGAAGCGGGCGGCGGTCATGCCGGCTTGACCGCGTAGGCCAGGTAGTTGATGTC
GGTGCGGCTGCTCAGGCGGGCATGGTTGCGCCACGGCTCGTAGGCCATGCCGCTGACATC
CACCAGTTGCAGGTCGGCCTCGCGCAGCCAGCGCGCCAGCTCGGCCGGCTTGATGAATTC
CTGGTAGTGGTGCGTGCCCTTGGGCAGCAGGCGCGCCACGTACTCGGCGCCGACGATCGC
CACCGCGAACGCGGCGGCGGTGCGGTTGATGGTCGACAGGAACAGGTGGCCGCCCGGCTT
CAGCAGGCGCTTGCAGGCCTCGATGATCGCGCCCGGGTCCGGCACGTGCTCCAGCATTTC
CATGCAGGTGACCACGTCGAAGCTGCCCGGCTGCTCGGCGGCCAGATCCTCGGCCGCCTG
CACCCGGTAATCGACCTGGGCGCCGCTTTCCAGCGCATGCAGGCGCGCGACCTTGACCAG
CTCCGGGGCCAGGTCGATGGCGGTGACGTCAGCACCGGCCTGGGCCAGCGCTTCGCTCAA
CAGGCCGCCACCGCAGCCGATGTCGAGCACGCGGGCGCCGCGCAGCGGCACGCGGTCAGC
CACGTACTGCAGGCGCACCGGATTCAGCGCATGCAGCGGCTTCTGCGGGCCGTCAGCGTC
CCACCAGCGGTTGGCCAGCGCAGCGAACTTGTCCAGCTCGGCCTGATCGAAATTTGAGGA
AGCGTGGGGGGCAGTCATGGGGGATGTCCTTGCGGCGCCAGGGTTCAGGCGCGGATATGG
CGGATGCGCTCGCGCCACTGGCGCGCGTTGGCGATGATGCCCGGCAGGTCCATGCCGACC
AGCTCGCGCTGCACCAGCTTCGGCTTGCCGGCGATCCAGACATCGCTGACCTGCTGGCGG
CCGGTGGCGTACACCAGCTGCGACAGCACGTTGTGCAGCGGCTGTGTTTCCAGCGCGGAC
AGATCAACGCAGACCAGGTCGGCCTGCTTGCCGACTTCGATCGAGCCGATGCGGTCGCCG
AAGCCGAGCGCGCGTGCGCCACCCAGCGTGGACGCGCGCAGCGTGGTTGCCGCGTCCAGT
GCAGTGGCGTCGTCGGCCACGGCCTTGGCCAGGATCGCCGCGGTGCGGTTCTCGCTGAAC
ATGTCCAGGTCGTTGTTGCTGGCGCAGCCATCGGTACCGATCGCCAGGTTCACGCCTGCG
CGCTGCAGGGCGCAGGCCGGGCAGAAACCGGAGGCCAGCTTCAGGTTGGATTCCGGGCAA
TGCACCACGCTGACGCCACGTTCGGCGCACAGGTGGATTTCCGCATCGGTCAGCTGGGTC
ATGTGCACCGCGATCAGGCGGTCGTTGACCAGGCCGAGCCGATCCAGCCGCGCCAGCGGG
CGCTGGCCGTGCAGCCTGATCGAATCGTTGATTTCCTGCGCGGTCTCGTGGGTGTGCAGG
TGCACCTGCATGTCGAGCTGGTCGGACAGCATCCGCACCCGCTCGAAGTTGGCATCATTG
ACCGTGTAAGGCGCATGCGGCGCGAACGCGGTGCCGATCAGCGGATCGGTGCGCCACTGG
TCGTGCAGTTCACCGGCCTTGGCGAAGTACTCGTCGTCGGTCTTGGCCCAGGCGGTGGGG
AAATCGATGATGACCGCGCCCACCAGCGCGCGGAAACCGTGTTTCTTGTAGACCGCGGCC
TGCACGTCGCCGAAGAAGTAGTTCTCGTTGGCGCAGGTGGTGCCGCCGCGCAGCATCTCG
GCGATGGCCAGGGTGGTACCGTCGGCAACGAATTCGGGGCCGATCACCGCCGCTTCCACC
GGCCAGATGTGCTGCTGCAGCCAGGTCATCAGCGGCAGGTCGTCGGCAACGCCGCGCAGC
AGGGTCATCGGGTTGTGCGTGTGCGCGTTGACCAGGCCCGGCATCAGCGCAGCCTCGGGT
CGGCTCACCACCTGGGTGGCGCGGAAGCGTGCGCGCGCCTCGGCACGCGGCAGGATGGCC
ACGATCTCGCTGCCACGCACGGCAACGGCATGGTCTTCCAGCACCACCGCATGCGGCTCG
ATCGGAACGACGTAACCGGCTTCGATGAGCAGGTCGCAGGCTTCGGGGAGGTGCGGGCTA
TCGCTCATGCGGGCTCACTGGCTGTGGGGGCGGCGAGATACTTCTGGGGACACGCCCCTG
AGTAAGGGGCTGCCGCGAAGCGGCGGGGTCTGGAGACCCGTGAAGCGGGGCCCATGATCT
GCCGAAGCAGATCATGGGAGCGCCAGCGCGAATGTGCTGGCGCGTACCCGGCCAGCGGCC
GGCACTACCGCAAGGTCGGCCTATGGCCGGAACCTTACTTGACGCGTGCGGAGTATTCGC
CCGAACGGGTGTCGACGCGGATCACTTCGTCCTGGTTGACGAACAGCGGCACGCGGACCA
CGGCGCCGGTTTCCAGGGTGGCCGGCTTGCCGCCGCCGCCCGAGGTGTCGCCACGGACGC
CCGGATCGGTTTCGGTGATCTTCAGTTCGACGAAGTTCGGCGGCTGCACGAAGATCGGCT
CACCGTTCCACAGGGTGACCACGCAGGACTCTTCGCCCTTCAGCCACTTTTCGGCGCCGC
CCATGCCGGCCTTGGTGGCCTGGACCTGCTCGAAGGATTCCGGGTCCATGAAGTGCCAGT
ACTCACCGTCGCTGTACATGAAGTTCATGTCGGTATCGACGACGTCGGCTGCATCCAGCG
AGTCGGTCGACTTCATGGTTACTTCCTGGGTACGGCCGTCCTTGATCAGGCGGTACTTCA
CGCGGGTGAAGGCCTGGCCCTTGCCCGGCTTGACGTATTCGGTGTCGATGATGACGGCCG
GTTGGTTGTTGACCAGGATCTTCATCCCGTTCTTGACGTCGTTCATGCCGTAGCTGGCCA
TGCGTAAACTCCTGAGTGGCAAAAACGCCGCGGGTGCGGCGAGCCGTTAGAATGGAAAGC
CCACCGGGTGCCGGTGGGCGACTGTTTTTCTGCCCCCATGATAACCGCAGGCCCCCTCTC
CATGCAGCTTTCCGCCTTCCCCCGGCCCCAGTCGCCAGGCGCGCCCGCGCGCTGGCAGCA
GCTCTGGCGCCAGGCGCTGCGCGACCCGCACGCCCTGCTGGCCCGGCTGCAGCTAGACCC
GGCCGCGCTGGGTGTCTCGGAGGCGGCCATTGCCCAGTTCGCGCTGCGCGTGCCGGAGGG
CTTCGTGGCGCGCATGCGCGTGGGCGACGCGGCCGACCCGCTGCTGCGCCAGGTGCTGCC
CGTCGACGAGGAAATGCGCCCGGCACCCGGGTTCAGTTTCGATGCGGTGGGTGATGGTGC
CGCCAGGAAGGCCACCGGCGTCATCCAGAAGTACCGTGGACGCGCCCTGCTGGTCGCCAC
CGGCAGTTGCGCGATCAACTGCCGCTACTGCTTCCGCCGCCACTTCGACTATGCCGCGGA
AAACGCCGCCAAGGGCGGCTGGCAGGAGGCCGTAGCGGCCATCGCGGCCGACCCGGACAT
CGACGAGGTCATCCTGTCCGGCGGCGACCCGCTGTCACTGGCCACGCACAAGCTGGCCGA
GCTGACCGATGCGCTGCGCGCGATCCCGCACATCCGCCGCCTGCGCATCCACACCCGGCT
GCCGATCGTGCTGCCGGAGCGCGTGGACGAGGAGCTGCTGGCCTGGCTGGGCAGCCTGCC
GTGGCCGCTGGCGATCGTGGTCCACGCCAACCATGCCAATGAGTTCGACGCCAGCGTGGA
CGCTGCGATGAGCCGCCTGCGCGGCGTCGGCGCCCAGCTGCTGAACCAGGCCGTCCTGCT
GCGCGGGGTCAACGACAGCGTGCAGGCCCTGCAGGACCTGAGCGAGCGCAGCTTCGCCGC
CGGCGTGCTGCCCTATTACCTGCACCAGCTGGACCGGGTCGAGGGCGTGGCCCACTTCGA
AGTGGACGACAGCCAGGCCAAGGCGCTGATTGCCGGCCTGACCGCACGCCTGTCCGGCTA
CCTGATCCCCAAGCTGGTGCGCGAACTGCCCGGCGACCCGAGCAAGCGCCCGGTGTAATT
CCGCAGGGGGTCAGATCCCTTTTCCTGCGGAAAAGGGATCTGACCCCGACACAACAACCG
TCGGTCAGAGACCCGATTCGATCATCCGCACCACTTCGGTGGCAGTCACCGGGTGGCTCA
GCCAGTAGCCCTGGCCAAGATCGCAGCCGCGCTGCACCAGCAGTTCGAACTGCGCCTGCT
GCTCGATGCCCTCGGCCACCACCGTGATGCCCAGTGCGTGGGCCATGGCGATGATGGCCG
TGGTCAGTGCCAGATCGTCGGGATCGCGCTGCATGTCGGCCACGAAACTCTTGTCGATCT
TCACGCCGTCCACCGGCACCTGGCGCAGGTGGCTGAGACCGGAGAAGCCCGTTCCGAAAT
CATCCAGCCAGACCTTCACGCCGGTGCGGTGCAGCTTGTCCAGCAGCTGCGCGGCAACCA
TCTCGTCGCCGATCACTGCGGTTTCGGTCAGCTCCAGGTGCAGGCGCGAGGCCGGTAGCC
CGGACTCATGCAGGCACTGTGCAACCAGCGCCGGCAGCTCGCCGCCGCGCAGCTGCCGCG
GTGATACGTTCACCGACACGAACAGATCGTCGCCGCCCGCCCCCCGTGGCCACTGCGAGG
CTTCCATGCAGGCCGCACGCAGCACCTTCGGGCCGATGATCTCGATCAGTCCACTCTGCT
CGGCCACTTCGATGAACACCGACGGCGGAATCGTGCCCAGGGTCGGATGCTGCCAGCGCA
GCAGCACTTCGACGCCGACCATGCGCCGGTCGCGCATGCGGAAGATCGGCTGGTAGGCCA
GGCGCAGCTCGCCGCGCTCCCAGGCCCCGCGCAGCTCCTGCTCCATGTGCACGCGGCGCT
CGACCGCATGGTCCATCGCCCGGCTGTAATGGCGGTAGCAGTTCTTGCCGGCCATCTTCG
CCTGGTACATGGCGATGTCGCCGTTCTTCAGCAGCGTGGTCGCATCGGCGGCATCGTCCG
GGAACAGGGTCACGCCGATCGAGGTCCCCAGGAACAGCTCCCTGCCCTGTACCACCAGCG
GCTTGCCCAGTTCGCGCACCAGCACCTCGGCCAGCAGCCGGGCGTTCGCGGCCACGTCGC
CATCGCCGACCAGGATCACGAACTCGTCGCCGCCGAAGCGGGCCAGCAGCGCCTCATCGC
CTCCCGCTTCGGCAACCGCGCGCCCGATGCGCTGTGCGAACTGCAACAGCGCTTCGTCAC
CGGCCTCGTGGCCGAGGGTATCGTTGACGCGCTTGAAGTCGTCGATATCGGCGAACAGCA
GGCCCAGCCGATGATTGGATGCGCGCGCCGCCATCAGGCGATGGTCCAGTGCTTCCCGGA
ACGCCAGCCGGTTGGTCAACCCGGTCAGCGCATCGGTATAGGCCATGCGCCGCACCTCGC
GGTCATGGCGGGCGATGGAATCGCGCATCCGGGCAAAGCCGCGCACCAGCTCGCCGACCT
CGTCATTGCGGGTGTTCTCGGCCAGCGGCGCCTGGTAGTCGCCAGCCTCGATGCGGCGTG
CCGCAGCGGCCAGGTCCCGGATCGGCGCCACCAGGGTGCGCTGCACGTACAGGATCACCA
CCACGCCGATCACCACCAGCAGGCCCAGCATCAGCAGCAGCCAGCCCAGGTGGCGGCTGC
CGACCTGCTGCAGGCGCTCGCCGAGCGTGGCATTGGCTGCCTGTTCGCGCTGCTGCACCT
CGTCCAGCGCCATGCCGACGCGGACGCCGCCGATGCGCTGGTTGCCGACCATGATCGGCA
TGGTGTTGTCGAGCACCTTGGGCGATTCCTGCACCACCAGCGCCTGCGCCACCGCGGCCT
TGGGAGCGAGCGGGTCGGCCATCGGCTGGCCGAAGCCGGGCACCTCGATCGAGCCGTCAT
GCACCAGCCGGCCACGGTCGTCGAACACCAGCACATAGCGCACGACCGGCTGCCGTGCGG
TGCTGCGCACCAGCGCACCGACCTGGTCCAGGTCGCGGTAGTACAACGGGTTGGCCAGCG
CGTCGGACAGCTCGCGCGCCATCGCTTCGCCGCGGCTGCGCACGCTGCGGTCGAACAGTT
CATGGATGACGCCACCACTGAGGTTGCGCACCTCGCCCTGCATCGCCGCCTGCCGCCCCA
GCAACACTGCCAGGATCGCCACCACCACGACCATCGCCCCGCCCATCGCGAGCAGGAACC
GGGCCTGCATTCCCGAGCCGAGCCACTTCATTCCACTTCCATCCGCACGCGCGTCAATCC
TTGTTTCAATTCATCCAGCCGCTGCTGCGCATGCGCATCGACGCGGTGGAAACCGGAAGT
ACCGAAAAACCGATGCAACGCCCCCTGCGCCTGCGGGTCACTGGCCGCCTGCAGCAGGAC
GTCCTGCAGCCGGTCACGCACCCGCGGGTCGAGGTCGGCGCGCACCATCTCCACCGCCCG
CGGGTAGGGCCTGGTGCGCAGCAGCTCGCGGAAGTCGCGCCGGAATGCCGCCGGCATCCG
TCGCTCGTCGTTCCAGTCCACGCTGCTCACCGCCCCCACGTCAACCACGCCCTTGTGCAC
GAACGTAGCGATGTTCAACTCGCTGCGCGCGAACACATACCCCACACTGTCCCGGCCCGG
CATGTCCCACACGCCGGCCAGGATCTGCGGCGCCAGCCCCTCCTGCAGCAGCGTCATCAC
CGGCACCAGGTAGGCACTGGTGGACGCCGTGTTCTGCAACGCCAGGCGATGCCCACGCAT
ATCCTGGATGCGCTGGACCGGACTGTCGCGGCGCACGAAGAACACGGTCTGGTACTCACG
CACGCCATTGCGCTCGGTCAGCAACAACGGCCGCGCGCCACTGCGCTGGCCGAGTGCCAC
CGCCGTACCCGACGTTTCCGTGACCCAGTCGACCCGCCCCCGCCGCAGATAGCTGGCCAT
CTGCTGCGGGTCGCGCGCCATCAGGATCCGCCCCTCCTTGATGCCGACGTCATGCATGCG
TGCCACCACATAGTCCAGCAACGGCTGCAGCTGCTCGTAATGGGCCTTGGGATCATCGCT
GATCCGGCCCAGCACCAGCACCGGGTCCGGTGCTGCATGCACCGTCCCGGCCAGCAGGAT
CATGACCAGGCTCAGCAGTCCCCTCTGCACTGCCCTTCGCAGACCCGACACAGGCTTCAT
CCCCCCCTGGGTATCCGGACAGACTACCCGAAAAAATGAGAACGTCGTCAGCTGTCCTTG
TTGCCCGCTTGTGCCAGTCGCGCCATGCGCTGGGTGTCGGCCAGGATGCCGCGCAACAGG
CGCACTTCCTGCTCGCTCGGCTCGCTGCGCAGGAACAGGCGGCGCAGCTTGCGCATCGCT
GATTCCGGTGCGCGGCCCTTGTGGAAATCGATCTCGTCCAAGGTGTCGCCGAGCTGGGCG
AAGAAGCTCTCCATCTGCTCATGGCTGGCGGCCTGTTCGCGGAAACCCGGCTCGGCGTCG
GCGGCCGGCTGCGCGCCCAGCAGCTGCATGCGCGTTTCATAGGCCAGCACCTGTACCGCA
GCTGCCAGGTTGAGCGAGCTGAACGCCGGGTCGGATGGAATATGCACCGCCGCATGGCAG
AGCTGCAGTTCCTCGTTGGTCAGCCCGGTGCGCTCGCGACCGAACACCAGCGCCACCTCG
GCGCCCTCGCCCACCTTGGCCACCGCACGGGCGGCGGCATCGGCCGGCAGGTACTCCTCC
AGCTGGACGCGGCGGGCACGGGCGGTGCAGCCCAGCACCAGTCGGCAATCGGCCACGGCC
TCGGCCAGGGTGGCCACCACCGGGGCGTCCCCCAGCACGTCTTCGGCACCGGCCGAGCGG
CGGAAAGCCTCCTCGTCCAGCGGTTTTTCGGGGGCGACCAGCACCAGGCGGGCCAGGCCC
ATGGTCTTCAGGGCACGGGCGGCAGCGCCCATGTTGCCGGGGTGCTGGGTACCGACCAGG
ACGAATCGGAGGCGGGTGGCGGCGGGAAACTGGGACATGAACAGGGAAAAGGTCGAGCTG
GACGATGACCAATGGTAAACTGTGCGGCCGGCCACTGCGCCGGACCCGCTCTTTTCCCCC
GCCAGTCCATCTCTTCTGCCTTTCCGGGAGCCCACGCCATGCAGAAACCCGCCGTCACCG
TCATGGTCAAGGCCGCCCGCCTCGCCGGCAACGTCCTGTTGCGCAACATCAACAAGCTCG
AGGCACTGAACGTGGTGCAGAAGGGCCGGATGGACTACGCCAGCGAAGTGGATGCGGACG
CGGAAAAGGTCATCGTCAAGGAACTCAAGCGCGCTTACCCGGACTACGGCATCTTCGGCG
AAGAAGGTGGCGTGCAGGGCGAGCGCCGCCAGATGTGGGTCATCGACCCGCTGGACGGCA
CCAGCAATTACCTGCGCGGCGTGCCGCACTACTGCGTGTCGATCGCTCTGGTCGAGAATG
GCGAACCGACCGATGCGGTCATCTTCGACCCGCTGCGCAATGAACTGTTCACCGCAAGCC
GTGGCGCTGGCGCCGTGCTGAACGACCGCCGCATCCGCGTGGCCGATCGCAAGGACCTGG
AAGGCACGATGATCCACACCGGCTTCGCGCCGCGCGAGCGCAGCCGTGCCAGCGCCCAGC
TGAAGGCGGTTGACGCCCTGCTGGTGCACGGCGAGGACATCCGCCGCACCGGCTCGGCCG
CACTGGACCTGGCCTACGTGGCCTGCGGCCGCGCCGACGCCTACTTCGAAGCCGGCGTGA
AGGCGTGGGACATCGCCGCCGGCCTGCTGCTGGTCCGCGAGGCGGGTGGCAAGGTCTGCG
ACTTCAAGGGCGCGACCCTGGGCCGCATGGACAACCGTGGCCCGGAGACCCACCAGATCG
TGGCCGGCAACCTGAAGGTGGCCGAGTCGCTGCAGAAGGTGCTGGTCAACACCGGTTATG
CGGCGGAGTTCGACGCGAAATTCTGAGGTTTCGCGTAATGCGGTTCATGGAGACGGCACC
TGCGAGGGTGCCGTTTTCGTTTGTGCGCACGGAGAGTCGTTTCCGCGACCGCGGAGGGGT
GTCGCTTTCTTTGCTCGTGCAAAGAAAGTAACCAAAGAAACACGCCGCCAGGGCGCGAGC
CGATGCTACGCATCGGTACCCTGCGCTCCTCGGCCCGTCGAGGGACGGTGCGGGAACTCG
CTGCGCTCAGACACCCGCACCTCTTCGCCCTCGCCGGACCTGCGGTGCTCGGCTCGCTCA
AGGCGGACCCAAGGTCAAATGCCACAGCTGAACCCAGTAAATCCACGCCACGTGTGGATG
CTGTTGTTCTTGATCTTGATCTTGATCTTCCAGTCCGCCTTGAGCGAGCCGAGCATCGCA
GGGGAATCAGGGGCGAAGAGGCGCCGGTGTCTGAGCGCAGCGAGTTCGGCGCCGTCCCCT
GATTCGCCGAGAAGCACAGGGAACCGTCGCGCAGCGACGGCTCGCGCCCCGGCGGCGTGT
TTCTTTGATTACTTTCTTTGCACGAGCAAAGAAAGTGACACCTCCCCGCAGGCGCGGAAA
CGATCCGCCGGGCACGATCCGGCATCAGCAATGCATCGCGCAAACAAAAACGCCCGGCGC
GAAGCCAGGCGTTCCTGCACTACCGTGGAGCGGTGGCTTACGCCGCCGTCGACGCCCGCA
GCGCGGCGATGCGCTCTTCCAGCGGCGGGTGGCTCATGAACAGCTTCTTGGCCGTCGAAC
CGGAAATGCCGAAGGCGGCAATCTGGGTCGGCAGCGTGCTCTGGCCGTGGTTGAGCTGCA
GGCGCTCCAGCGCGGCGATCATCTTCTGGCGGCCCGCCAGCGAGGCACCACCCGCATCGG
CACGGAACTCGCGATGGCGCGAGAACCACATCGAGATCATCGTGGCGAACAGGCCGAACA
CCATCTCCAGCACGAACACGATGATGTAGTAGGCGAAGCCGCGGCCGCCGCCTTCGCGGT
TGCCCGACAGCGCGCTGTCGATGATGCCGCCGACCACGCGGGCCAGCACGATCACGAAGG
TGTTCAACACGCCCTGCAGCAGTGCCATGGTGATCATGTCACCGTTGGCGACGTGGGCGA
TCTCGTGGCCCAGCACCGCTTCGGCCTCGTCTTCACTCATGTTGTGCAGCAGGCCGGTGG
ACACCGCCACCAGCGCGTTGTTGCGGTTGGCACCGGTGGCGAAGGCATTGATCTCCGGGC
CGTCATAGACCGCCACCTCGGGCATGCCGATGCCGGCCGCCTTGGCCTGCCGCTCGACGG
TGGCCAGCAGCCAGCGCTCAGTCTGGTTGCGCGGCTCGGTGATCACCACCGCACCGGTGG
AGCGCTTGGCCATCCACTTGGACAGCAGCAGCGAGATGAAGGAGCCACCGAAGCCGAAGA
TCGCGGCCATGACCAGCAGGCCACTCATCTGGCTCGGATTGACCCCCAGCAACGACATCA
CGATGCTGGCGAGGATCAGGACCGCGAAGTTGGTCGCCAGGAACAGGGCAATGCGGGTAA
ACATGGGAAAATCCGGCTCGGAAGGGGTCGATACCAGTCAATTTGCGGTGTGGTCAGCTT
GAATTCAAGCGCCAACCTGACCGACGATTCAGCCAGCATGACCTCCCCCATTTCCTGCGG
CCGCTTCGCGCCCTCGCCGACCGGCCTGCTCCACCCCGGATCCCTGCTTGCCGCCTTCGG
CAGCTGGCTGCTCGCCCGCCATCACGGCGGCCTGTGGCGGCTGCGCATTGAAGACGTCGA
TCCGCCGCGCACGGTGCCTGGCGCCGCGGAGGCACAACTGCAGGCGCTGGCCGCCTTCGG
CCTCACCCATGACGGCCCGGTCCTGTGGCAGAGCGCGCGCGGGGAGGCCTACCAGGCCGC
GCTCGACGTGCTGCTGGCCAGCGATCTGGCCTTTGTCTGCCACTGCAGCCGCAGCGAACT
GGCCGCCAGCGGCGGCATCCACCACCGCTGCGTTGCGCGACAGCCACGACCGGACCCTGC
CGTCCGCTTCCGCGTGCCACGCGGCAGCATCGTGCACTTCAATGATGGCCTGCGCGGGCC
GCAGCACCAGGACGTGCATGCCGAGGTTGGCGACTTCGTGCTGCGCCGTGCAGATGGCTG
CTGGGCCTACCAGTTGGCCGTGGTGGTCGATGACGCCGCACAGGGCGTGACCGAAGTGGT
GCGCGGCGCCGACCTGCTCGATTCCACCGCGCGGCAGATCCTGCTGCAGCAGGCACTGGG
CCTGGCCGTGCCACGCTACTGGCACCTGCCGCTGCTGCTCGATGCACCGGGGCACAAACT
GTCCAAGTCGCTGGCGTCGCTGCCGGTGGACAGCACGCGGCCGGTGCCGGTATTGCGCGC
GCTCTGGCGGCTGCTGGGCCAGGCGCCTGCCGCACTGGACGGCGCCGATGACCGGGATGC
GCTGCTGGAGGCTGCGCAACGGGCGTTCGACCCGGCGCGGCTGCCGCGGACCGACATCCT
GTTGCCGGCCGGCGCACTTTCCGCGCCGATGTTGCAGAATCCCCCTTCCCCCACCTGATA
CCCGGACAGCACTCCATGACATCTCGCGTCGCACTGGTCACCGGCGGAACCGGCGGCATC
GGTACCGCCATCTGCCAACGCCTGGCCGACCAGGGCCACCGGGTCGCCACCAACTACCGC
GACGAGGCCAAGGCCCGCGCCTGGCAGCAGGCGATGACCGAGCGCGGCTACCACGTGGCG
ATCTTCCCGGGCGATGTCTCCGATCCGGACAGCGCCGAAGCACTCGTGCGCGCCGTCGAG
GCCGAGCTGGGCCCGGTCGAGATCCTGGTCAACAACGCCGGCATCACCCGTGACACCACC
TTCCACCGCATGCGCGCGGACCAGTGGCACGATGTGATCAACACCAATCTCAACTCGGTG
TTCAACGTCACCCGGCCGGTCATCGAGGGCATGCGCCGCCGCGGCTGGGGCCGGGTCATC
CAGATCAGCTCGATCAACGGCCTGAAGGGCCAGTACGGCCAGGCCAACTACGCTGCGGCC
AAGGCCGGCATGCACGGCTTCACCATCTCGCTGGCCCGCGAGAACGCCGGCTTCGGCATC
ACTGTCAACACCATTTCGCCCGGCTACGTCGCCACCGACATGGTGATGGCGGTTCCGGAG
GACGTGCGCGCCAAGATCATCGCCGACATCCCGACCGGACGCCTCGGCAAGCCGGAAGAA
ATCGCCTATGGCGTGTCCTTCCTTGTGGCCGAGGAAGCCTCGTGGATCACCGGCAGCAAC
CTGGACATCAACGGCGGCCACCACATGGGCTGGTGAGCCGCGCAGGGGGGCGCCGCGGCA
TGCACCGGCGGCCCCTGCCGATGGTCATGCTGCGCAGCACGCAAACCCTTGTTGCGCAAC
ATGATCGCCCCTGAAAGCCAAGCCTGGCGGGGGCTGGAGCGGTTGCAACCGCTGCTGCAC
TGCGCCATGCTGCGCGTCTACTGTGACGAGTACCGCTTCATGGCTGCGACCCGCATCATC
AAGAAGTATCCGAACCGCCGTCTCTACGACACCGAGATCTCCAGCTACATCACCATCGAG
GACGTGCGCCAGCTGATCCTGGACGGTGAAGACTTCGAAGTCCGCGACGCCAAGAGCGGC
GACGACCTCACTCGATCGGTCCTGCTGCAGATCATCGCCGACCAGGAACAGGACGGCGAA
CCGATGCTGTCCACCCAGCTGCTGAGCCAGCTGATCCGCTTCTACGGCGATTCCCTGCAG
GGCTTCATGGGCAACTATCTGGAGCGCAGCATGCAGGTCTTCCTCGACCAGCAGCAGCAG
TTCCGCCAGCAGATGGGCAACCTGCTGGGCCAGACCCCGTGGGCGATGATGAATCAGCTG
ACCGAGCGCAACCTGGAGTTGTGGCAGGAATTCCAGCGCAGCATGGGCAGCGGTTTCGGT
GGCCCGCGCCCCGGCGGTACCGGAACGGGAACCGGCACCGGCAACAAGCCCGGCGAACCG
GGCACCGGCACCGGCGGCAAGACCCGCCGCTGAACGGCAGCTACGGCTGATACGAAAACG
GCGCGCCCCTGGCGCGCCGTTCTGTTTGGCATCGCGCCAACGATGCGTCAGCGTTTCGCC
TTGCACCCCGTGCACACGCGCTCGACCTTGTAGCCCTTGGCCTTCAGCTTCTCGACCACG
CCATCACTGCCCAGCAGGTGCAGCGTGCCGACCACCACCAGCGTACCGCCCTGCCCGGCC
TGCAGGTACGGCTGCAGCTTCGGCACCCAGGCATCGTTGCGCCCGGTGTTGATGCGCTGG
TACAGCTGCGGATACTGCTGGCGCATCTCCGCCGCCATCTTGGTCCACAGCAGGCGCTCG
TCGCCGCGACGCCATGCATCATGCAGCAGCCGCGCCTGCTCATCGGCCTTGCCGGCCTGG
TCCAGCGCTTCGGCCAGCATCTGCCGCTGCTCCTGCACCGTCATCCCGTCAAGCATGCCG
ATCTGGGTATCGATGTCCTCCAGGCCCGCCGTCTTGCGGCCGGTCTTCTGCGCACGCTCC
ATGAAGTGGCGGTCCAGGCCCAGCGCCGGGTCCAGGCCCAGTTTCTGCATCTGCCCGACC
GAAATGCTCAGGCCGACAAACCAGGCCTTCATGCCCTGCATCTGCGCCAGCGGCAGCTGG
TTCTGGGCAGCAAAGGCCTGCAGCTTCTGCCAGGTCGGCGCATCCAGATCACGCTTCAGC
TCGCTGCCATCGGTGCGGGTCGCGGCCTGCACCATGCGGCTGGCCAGCTGCGGCGACTGC
ATGTCTTCCGGCGACAGCTCGAACACCACCCGCTGCGAGGCCTCGAACGCCTGCTCGACA
TCGGGCGACAGCGGGTAGTCCTGCGGCTTCAGCAGGTGGAACGACCCCAGCAGGTAGACG
CGTGCATCGCCCGGGCCGGTGACTTTCCACAACAGCGGTACGGGCGGCTTGGCCGCCGCG
GCGGTCGCGGCCGCAGCCGTGGTGCCCGGCGCATCGCGGGCAGTGGCCAGGGGTGCCATC
GCGCACGCCGCCATCAGCAGCGCGGCACGGAACAGGTGTTTGATCGGCATGGTCAGCCTT
CTCCTTCAGGCAGGTGGTACGCCTTCTCGCCCGCTTCCACGCGCAGGTCCAGCCGGTTTT
CCGGTGGCGCCAGCGGACAGGTGGCGTAGGCGGTGAACGCGCACGGCGGGTTGTAGGCAT
GGTTGAAATCGATGCGCACGGTGCCGTCTGCGGCGGGCGCATCGGTATCCAGGTAGCGAC
CGGCCGGATAGCTGCCGCGGCCGCTGGTGCGGTCGGCGAAGATCAGGAACAGCGGCTGCC
CGGGCGCACCGATCGCTTCCAGCCGCCAGCTGCGGCCATCGCGTTCGAACTCGACCGCGC
CGGCATTGGGCATCTCGGTGGTCAGGCCGGTGATGTCGACGATCGGCAGGGTCTTGCCCG
GCGGGTGCGCGATGAAGCGCGCCTGCACCTGCCAGTCCACGCCGCCCGGCCAGTACTGCA
GGCCGGCGAAGTCACGCCGCGCAGGCGCATCGGCATGCTTGACCCGCAACGCGTCCCGCG
GCCCCCGGCGGATGATGCTGAGCTGGCCCTTGCCGCCATCGAAGGCCAGCAGCGTCGGTT
GCGCGTCCTTGTCTGTGTCAACGCGGATGCGGCCGCGCACCGGCAGGCCATCATGACTGA
CATCGACACCGGCTTCAGGCGTGAACCACCACTGCGTCCCTTCGCGACGCAGCAGGCCCA
GCTTGTCCGGGCCAACCGTCAGGCGGATGCCGTTGGTAGCGCCGCTGCCAACGAAATGCG
ATTTGTTCTGCAGCCAGTGCAGGCCCACCAGCGCCGTCCAGCCATCGGGCCGGGTCAGGT
CCTGGTAGCGCGCTACACGCCATTGCTGCTGCGCGGCCGCGTAGGCCGGATCTTCAGCGG
CCGTCGGCACCGGCGGTGTTGCCGGGCTGCAGGCGGCCAACACCACGGCGGCCAGCAGGC
CCGCCATTCCCCGATAACGCATCGATGCTCCCCTCAACGTCCGCGCAGGAACCAGCGGTC
GATCTCCGCCAGCGAAAAACGGGCCCAGGTCGGTCGGCCGTGGTTGCACTGGCCGGACCG
TTCGGTGATTTCCATGTCGCGCAGCAGCGCGTTCATTTCCGGCAGGGTCAAGCGCCGGTT
GGCACGCACCGCGCCGTGGCAGGCCATGGTCGACAGCAGTTCGTCGCGTGCACTGGCCAC
GCGGCGGCTCTGGCCATGCTCGCGCAGGTCGGTCAGCACGTCGCGCAGCAGCCCTTCCGG
TTCGGCATGCGCCAACAATGCCGGAATACTCCGCACGTGCAGCGAACCGGGGCCGGCACG
GGTCACCTCGAAGCCGAGCACCGCCAGGGTTTCAGCTTCGCTCTCGGCGGTGTCGGCCTC
GCGCTCGCCCACTGCCAGCGTGATCGGCACCAGCAACGGCTGCGACTGCAGGCCGATGCC
ATCGTGCGCGTTCTTCAGGCGCTCGTAGCCGATGCGTTCGTGGGCCGCATGCATGTCGAC
CACGATCAGGCCTTCGGCGTTCTCGGCCAGGATGTAGATGCCATGCAGCTGCGCGATCGC
ATAGCCCAGCGGCGGCACGCCTGCGTCGGCACTGGTGACCGGCAGTCCGTTCTCGGTCGG
CATCGGCGGCAGCGCAGCACCGCGCTCGGCGCCGGCCGGTGCGGCATACAGCGCGGCATA
GGCAGCCGGTGCATCGGCCACCTGCAGGCCCAGCGGCTGCTGCGGGCGCCATCCGGAGAA
TCCGCCACCACCACCTCCCGAGCCGGCACCCGGCGCGGGCCCACGCACCAGCCCGAATCC
CGACGCGCCTGCGCTCGATGCCATCGGCATGGCCGTGGCATCCACCGGCTGCGCAGCACC
GGCACCGATCTCCTGCGCCGACATGCCGGCGCGGGTATCGGCCAGCGCATCCTTCAGCGT
GCGGTAGACGAAATCATGGACCAGCCGCGAATCACGGAAGCGCACTTCGTGCTTGGCAGG
GTGCACGTTGACGTCGACGCGGGTCGGATCCAGTTCCAGGAACAGCACATAGGCCGGCTG
GCGGCCGTGGTACAGCACATCGCCGTAGGCCATCTTCACTGCGTGGGCGACGCTGCGGTC
ACGCACCGAGCGACCGTTGACGTACAGGTACTGCTGGTCGGCGCTCGCGCGCGAATAATG
CGGCTGCGCGATCCAGCCATGCAGGCGCAGTCCGGCACCGCTGTGGTCCACGCGCACGGC
CTGGTTGGCGAAATCCTCGCCCAGCGTTTCGGCAAGGCGTGTGTCGGAATACAGATCGCC
CGGCTTGTAACGACGCGAGGCCTTGCCGTTGTGCGACACGCGCAGCTCGACATCCGGCCG
TGCCAGCGCCAGCGAACGCAGCCACTCTTCGATATGGCCCAGTTCGGTGCGCTCGGCGCG
CAGGAACTTGCGCCGCGCCGGCACGTTGTAGAACAGCTCGCGCACTTCCACCGTGGTGCC
CGGCGCGTGCGCGCGCGGGGTCACCTCGCCGATCTTGCCGCCTTCGATCTGCAACGCCGA
ACCGTGCTCGTCATGCGCGCGGCGCGAGGCCAGGGTGAAGCGGCTGACCGAGGCGATCGA
AGGCAGCGCTTCACCGCGGAACCCCAGCGTTGCCACCGATTCCAGATCGTCCAGGTCGGC
GATCTTGCTGGTGGCGTGGCGCGATACCGCCAGCGGCAGCTGCTCCGGTGCGATGCCGCT
GCCATTGTCACGGATGCGGATCAGGCGCACACCGCCCTCTTCCAGATCGATGTCGACACG
GTTGGCGCCGGCATCGATCGCGTTCTCGACCAGTTCCTTGACCACCGACGCGGGCCGTTC
GACCACTTCGCCAGCGGCGATCTGGTTGATGAGGATCTCCGGCAACGGCCGGATCGGGCG
CGGACCGGGCGCGCTCATGGGAGGTGATGGGCAGCAGACTTCATGGGTCGATGATAGCGG
AGCTGCCGAGGATAGAGTCGAGCCATGCTCGACTGCGGGCTACCGACAAGGCCCAGTCGA
GCGCGGCTCGACTCTACGGAAAGCAGTAACCCGCCTTCGGCGGCTTACTTGCTGCCGCCG
GCCATGGTGCCGGCCGCGTCGATCTCGGCCTGGGCGCGGGCCGCATACAACGTCCCCGGC
GGCGGCTGGCGGCTGAAGAAGGTGTGCACGCCATCCAGCACGGCGCCAGCGATCTTGCGC
TGGTACGCCGGGTCCATCAGGCGGCGCTCTTCATCCGGATTGGAGATGAACGCGGTTTCC
ACCAGCATCGCCGGCATGTCCGAGGTGCGCAGCACCGCGAAGTTGGCGCGCTCGATGTTC
GGCTTGTGGTTGTTGCCGATCCGCTTCAGGCCGCCCAGCACGTGGCCGGCCGCGTCTTCG
GACGCCTTCATGTAGCCGCTCTGCGCCAGGTCCAGCAGCACGTTGGCCAGGGTGCCTTCG
GTCTGCTGCAGGCGCACGCCACCGACCAGGTCGGCCGCGTTTTCCTTGTCCGCCAGCCAG
CGGGCGCGCTGCGAAGAGGCGCCCTTGGTCGACAGCACGTAGACCGATGAGCCCGTGGCC
GAGCGGTTTTCGGCCGCGTCGGCATGGATCGAGATGAAGATGTCCGCCTTGTTCGCGCGC
GCCTTCTGCGCACGCATCGGCAGCGGAATGAACACGTCGCTGTCGCGCGTCAGGTAGGCC
TTCAGGCCTGGCGTGGCGTTGACCTGGCGGGCCAGCTCGCGCGCCACTGCCAGAGTGACA
TCCTTCTCGCGCTTGCCGGTCGGGCCGATCGCACCCGGGTCCTGGCCGCCGTGGCCGGGA
TCGATCGCCACCACCAGGTGGCGCATGCCGGCCTGCATGCGGATACGCGACGCATCGCTG
GGCATGACAGGACGCGGCGGTTCCACCGGCGTCGGTGCCGGTGTAGGCACGGTGGCCGGC
GGCGTGGTCACCACCGCTGCGGTGCGCTGGCCGGCGAGGATCGCGGCCGGCGAGGACGAC
GGCGTGCTGCTGGCGGTGACACCGGCCGCAGCAACCTGGGCCGGCGCGGTGGTCGGTGCC
GGGGTCGGCGTGGCCGGTGCGGCGGCAGTGGCGCTGGCCTGCTGCTGTACCTGTGCGGTC
AGCAGGGCCGTGGCACGCGCGGCATCGGTGCGCGACTGCGCGCTCTCGGCCAGAGTCGGT
ACTGGTGCAGCTCCCGCCGCGGGCGCCTGCGGCTGCACGGCTGGCGTCGCCGCCGGGCGG
CTGCTGGCCACGGCCGGGCCATCGCCCGGCCATTCGATCACCAGCTTGGATTCATTGCCC
TCGCGCTGCATCTGCGGGCGGAACGGCGCCACCGATTCGGCGAGGTCGAAAACGACGCGG
AACGTGCCCGGGACCGGCTGTCCGGTACGCACCGCCGTGACCACGCCCTGCGCGGCCGGC
ATCTTCAGGTTGCGTATGGCGCTGGAGTCGGGGAAATCGACCACCAGGCGGTTCGGGCCG
GCCAGCGACAGGGTCTTGTAGCCGCCACTGCCGACCAGCGAGATCTCGGCACGGGTGCCG
GTAGCGCCGGTGTTCAGCAGGACCTGTCGGACTTCACCCGCCCACGCACTGACGCTCGCC
AGACCCAGTCCGACGGCGGCACAGATGGCGATGAGACGGTTCCCCGGGCGCATGGCTCAG
GATTCAATCACCGCGCTGAACGGAATGCAACACCTTTTTCCTTAATAATCCGTAACCTGC
CGGTCTTTGTTCTCGTCAGCCGACAGAAATGGCCTGCAAGTCGCCCCCTTGCGGCAGCCG
TTCCAGCCATTCACGTCCTACGTCGCTGGCCCCAGTGAGACGGACGCGTCGTCCCTGCCC
GTCGATCTCCAGCGCCACCACCAGGTCGGTCGGCGGCAGCGCGCCGGCGCCCCGTTCCGG
CCATTCGACCAGCCACAGCACCGCGCTGCCCTCGTCCAGGCCGAGGAAATCCAGCTCACC
GGCCTGGCCGATGCGATACAGGTCCAGGTGCCACGCCTCACCGCCACTGGCCAGCGGATA
GCGCTCGACCAGGGTGTAGGTGGGGCTGCGGATCGCGCCCTGCACGCCCAGCGCGCGCAG
CAGCGCGCGGGCCGTGGTGGACTTGCCGGCACCCAGGTCGCCGCGCAGTTCGATCAGCGC
CTGCGGCGGCCGGGTGGCCGCCAGCCACTGCCCGAGCAGTTCGGTGGCGTCGCTGTCGGC
AAGGAAGAATTCGGTCATGGGGAGAGGTCCGGGTTGGCCAGTCGCCGCAGCGGCGCCAGC
AGATCAGTAGGAAGCAGGCCGCGCGCGCCATCGGCGGCAGCTGCATCGCCCGCCAGCGTA
TGCAGCAGCGCGCCCGCGGCCGCGGCATCGAAGGCCGCAAGGCCCTGCGCGCGCAGGCTG
GCGATGATGCCGGTGAGCAGGTCGCCCATGCCTCCCACGGCCATCCCTGGGTTACCGGCA
GCGATCAACCGGGGCGTTTGCCCAGGCGCTGCCACGATGCTGCCAGCGCCCTTCAGCACC
ACCACGGCGTGGAAGCGCTCGGCCAACATGTGCGCACAGGTGTAGCGGTCGGCCTGGATT
TCAGCCGTGCTGCAGCCGAGCAGGCGCGCGGCCTCGCCCGGGTGCGGTGTGAGAATGGCA
TCGGGCAACGCGCGCGGATCCTGCGCCAGCAGGTTCAGGGCATCGGCATCGACCACCAAT
GGCTTGTTGCTGGCCAGCACCCGCGCAAACAAGGCGCGTGCCCATTCGTCCTGGCCCAGA
CCGGGCCCGATCGCCACCACCTTCGCCTTGTCCAGCAGCGCCGGCAGCACATCGCCGTCT
TCCAGTGCATGGGTCATGGCCTCGGGCAACCGGGCCAGCAGTGGACCGACGTGGTCGCGG
CGGGTGCCCAGGCTCAACAGCCCCGCACCCGCGCGCAAGGCGGCTTCGGCCGCCATCGCG
ATGGCACCGCCGCTGCCATGGTTGCCGCCGACGCACAGCACGTGCCCGGATTCGCCCTTG
TGGGTATTGGCGCGGCGCGGTGGCAACAGGGCCCGCAACCGCACCTGCGTCCAGTGCTCC
GCAGCGGGTACCACGCCTTGCCAGGCCGCCGCGGGCAACAGCAGGGGCGCCAGGACCTTC
TGCCCGCAATGATCCAGCGCATCGCCGGAATACAGCCCGCGATGCGCCACGATGAACTGC
AGGGTCAGTGCAGCGCGCACTGCTACGCCCGGCACCGCCCCACGGTCGGCATCGACGCCA
CTGGGAACATCCAGCGCCAGCACCGGCGCAGTCTGCGCGTTGAGCGCGGTAATCAACGCC
TGCGCCGTACCCTCCGGCGCGCGATCAAAGCCCAGCCCGAACAGGGCATCGACCCAGACG
TCGGCCTCGGGCAGCATGCCGTCGAAATCGGTGATGGTGCCGCCGCCGGACCTGAATTCA
GATGCTGCACGCTGTGCCAGCGCGGTCGAGGGCGGCCTGCCCGGCAGGGCGATCACTGTC
ACCTCGCGCCCGGCCTGCAGCGCGTGACGGGCCAGCACATGGCCATCGCCCCCATTGTTG
CCAGCGCCGACCACCACGCCGATCCGCCGCGCCTGCGGCCAATGCTGCAGCAGGCACTGC
CAGGCGGCCTGGCCGGCCTGCGCCATCAGGCCCCAGCCGCCGTCGGCGGCCAACGCCGAG
GCCTGCGCATCAAGCGCACGCGCGGCAGCGGAATCGAACAGATCGGCAAGGTTGGCCATG
CAGGGATTTTATACTGGTGCACATGTCCCCCGCCCCCACCCCTGTCGATCCGGTCCAGGC
CGTGCAGCGCATCCGCGAACTGGCGCGTGCGCATGGCTTCCAGCGCTGCGGCATCGCTGG
TATCGAACTGGGCGAGGATGAAGCGCACCTGGCCGACTGGCTGGGCCAGGGCCTGTACGG
CACGATGGACTGGATGGCGCGCCACGGCACCTTGCGCGCGCGACCGGCCGAGCTGCTGCC
CGGCACCGTGCGCGTGATTTCAGTGGGCATGGACTACAGCCACAAGGACGACACCGAAGC
CTGGGCGACCCTGGCCGACCCGGGCCGCGCCTACGTGGCGCGCTACGCGCTGGGCCGCGA
CTATCACAAGCTGATGCGCAACCGCCTGCAGAAGCTGGCGACGCAGATCAACGATGAAGT
AGCGCCACTGGGCTACCGCGTGTTCGTCGATTCCGCCCCCGTGCTGGAACGCGCACTGGC
GCGCAACGCCGGCCTCGGCTGGATCGGCAAGCACACCTGCCTGATCGACCGCCATGGCGG
TTCATGGTTCTTCATCGGCGAGATCTACATCGACATCCCGTTGCCGATCGACACGCCGGC
CACGGCGCACTGCGGCACCTGCACGCGTTGCATCGATGTCTGCCCGACCCAGGCCATCAC
CGGCCCGCAGCGGCTGGACGCGCGGCGCTGCATTTCCTACCTCACCATCGAGCACGACGG
CGCCATTCCCGAAGACATGCGTCCGTTGATCGGCAACCGCATCTACGGCTGCGACGACTG
CCAGCTGGTCTGCCCCTGGAACAAGTTCGCCAAGCGCACCGACGAAGCCGATTTCCGCGC
GCGCAACAACCTCGATACCGCGCGCCTGGACCAGCTGTTCGCCTGGGACGAGGCCGAGTT
CCTGCGCCGCACCGAGGGCAGCCCGATCCGCCGCAGCGGGCACGAGCGCTGGCTACGCAA
CATCGCCGTGGCACTGGGCAACGCACCGTCCTCGGCCGAAGCATTGGCCGCGTTGCAGAC
CCGCGTCGATGATCCCTCGCCGCTGGTGCGTGAACACGTGCAGTGGGCGCTGGGCCAGCA
CACGGCGCGCTGACGTGCGATCCTGAGCCCCCGCTCCACCCGCAGCACGCCGTTCCCATG
CAGCCACGCAACAACGACATTTTCACCCCCAGCCAGCTCAACACCCTGGCCCGCGACCTG
CTGGAAGGCAGTTTCCCGGCGATCTGGGTCGAGGCCGAACTGGGCAGCGTGGCGCGTCCT
GCCTCCGGTCACCTGTATTTCACCCTGAAGGACGCGCGTGCGCAGCTGCGTGCCGCAATG
TTCCGGATGAAGGCGCAGTACCTGAAGTTCGTGCCGCGCGAAGGCATGCGCGTGCTGGTG
CGCGGCAAGGTGACCCTGTACGACGCCCGTGGCGAGTACCAGATGGTGCTGGACCACATG
GAAGAGGCGGGCGAAGGCGCACTGCGCCGCGCCTTCGAGGAACTGAAGGCACGGCTGGAG
GCCGAGGGCCTGTTCGACCCGGCGCGCAAACGGCCACTGCCGGCGCATGTACAACGTCTG
GCAGTGATCACCTCGCCGACCGGCGCCGCCGTGCGCGATGTGCTGAGCGTGCTCGGCCGC
CGTTTCCCGCTGCTGGAAGTCGACCTGCTGCCGACCCTGGTGCAGGGCAGCAGCGCCGCC
ACGCAGATCACCCGCCTGCTGCAGGCGGCCGATGCCAGTGGTCGCTACGACGTGATCCTG
CTGACCCGCGGCGGCGGTTCGCTGGAAGACCTGTGGGCCTTCAATGACGAAGCCCTGGCC
CGTGCGATCGCCGCCAGCCACACCCCAGTGGTTTCGGCGGTCGGCCACGAAACCGACTTC
AGCCTCAGCGACTTCGCCGCCGACCTGCGTGCGCCGACGCCTTCGGTGGCAGCTGAACTG
CTGGTACCCGACCAGCGCGAACTGGCCCTGCGCCTGCGCCGCACGGCCGCGCGCATGGTG
CAGCTGCAACGGCATGCGATGCAGCAGGCGATGCAGCGCGCCGACCGCGCCCTGCTGCGC
CTGAACGCCCAGAGCCCGCAGGCGCGGCTGGACTTGTTGCGCCGACGCCAGCTGGATCTG
GGCCGGCGCCTGCATGCGGCGTTCAACCAGCAGCAGGAGCGCCGCGCCGCGCGCCTGCGT
CATGCGGCGGCAGTGCTGCGCGGGCACCATCCGCAGCGCCAGCTCGATGCGATGCAGCGC
CGCCTGGCTGCCCTGCGCGGGCGGCCGCAGGCCGCGATGCAGCGCCTGCTGGAGCGCGAT
GCACTGCGACTGCGCGGACTGGCGCGTTCACTTGAAGCGGTCAGCCCGCTGGCGACCGTG
GCGCGTGGCTACAGCATCCTCACCCGCAGCGACGATGGCACCCTGGTACGCCAGATCGAT
CAGGTAAAGCCAGGTGACGCACTGCAGGCCCGCGTCGGCGACGGTGTGATCGACGTACAG
GTCAAGTAAGGGGTGTTCGGCAGGGCTGCGCCCTGCACCTGCGGTAGTGCCGGCCGCTGG
CCGGCAACCTCAACAGCAACAGCAAAAGCGGCTCTGGATTGCTGATGGTTTGGCGGGGCG
GTGTGGCTGTGCAGGACACGCCGTAAACCCCGCTGCACGGTCCGGCCCAGCCGCCGGCGG
CTGTGCGTTCGGGCGCTTGCGAAGCAGTGCTTCGCAAGCAAAGCGCCCTCACCCTTGGGG
GCTCGATGGCGCCAACGGTCCTGCACAGCCACACCGCCCCACCTCTGACAGATTCCGATG
ACTGTTGGTAGGTGTCGAGCTTGGTCGACACGGTAGATCCACGCCATGCGTGAATGCATC
TCTGCCAGATGGCGAATCAATTCGGGGTCAGATCCGATTTCCTACGGAAAACGGATCTGA
CCCCAAGAGCATTTCCGACAGACCGCAGCAAACTGTCGAAGGCGGGGTGGGTCCGGTTGC
GGGAGTGTCCGCGGCATGGATGCCGCGGCCAAGCCCCCATGGAAGGGTTTACGGCGTCTC
TTGCAACCGGAC
>contig00010 len=133079 cov=30.4 corr=0 origname=NODE_10_length_133079_cov_30.421891_pilon sw=shovill-spades/1.0.4 date=20230425
AAAGCCGTTCCGACAGATCGCAGGAAACTGTCGAAGGCGGGGTGGGGGGGGGGGGGGGGG
CGGGGGGCGCCGCGGTGCGGGCGCCCCCCGGAGAATGTGCGACGTGCAGCCGGCGCCCCA
AACCCCCCCCCCCCCCCCCCCCCCCCCCCACCCCGCCATCCCACGGGGATGCCCGCTGTT
GCTGTTGCTTCGGCTTCTGCGGGTGCCGGGCGCCGCCCGGCCGAACTACAATCCCGCTCA
TGCTGAATTTCTCGAATTCCTCCCGCCGGGGGCGCCGATGAGCGGCCGCGGTGGCAATGA
CGGCCAGGTCCGCATCATCGGCGGGCGCTGGCGCAATACCCGGCTGCCGGTGCCGACCCT
GCCGGGCCTTCGCCCCAGCAGCGACCGCGTGCGCGAGACCCTGTTCAACTGGCTGATGCC
CAAGCTCGGCGGCGCCCGCGTGCTGGACCTGTTCGCCGGCAGTGGCGCGCTGGGCCTGGA
GGCGGTCTCGCGTGGCGCTGCCCACGCCACCCTGGTCGAGCGCGATGCGCAGCTGGGACG
CAACCTGACCGCCGCCGTCGCCAGGCTGCAGGCCAGCGACCAGATCACCGTCGTGCAGGC
CGATGCCCTGCGCTGGCTGCAAGGGGCGCAGGCGCAGCAGGCCGACCTGGTCTTCATCGA
CCCGCCGTTTGCCGATGGCCTGTGGCAGGACGTGCTGGCCCAGCTGCCGCGGCACCTGGC
CGCCGACGCCTGGCTGTACCTGGAATCGCCGGCCGGCCACGTGCCGGTGCTGCCGCCGGA
CTGGCTGCTGCACCGCGAGGGTGGCACCCGCGAGGTGCGCTTTGCCCTGTACCGCCGTGC
CACTGCTACACTTTGACCTCATCTGAACATCTGCATCCGCCCATGACCGTGGCCAACCGC
CGCATTGCCGTCTACCCCGGCACGTTCGACCCCATCACCAACGGTCATATCGACCTTGTG
AGCCGGGCCGCGCCGCTGTTCGAAAAGGTCGTGGTCGGCGTGGCGCAGAGCCCGTCCAAG
GGCCCGGCGCTGCCGCTGGAGCAGCGCGTGCAGCTGGCGCGTGGCGCGCTGGCCCACCAC
GGCAACGTCGAGGTCATCGGCTTCGATACCCTGCTGGCCCATTTCGTACGTTCGGTGCAG
GGCGGGGTGCTGCTGCGCGGCCTGCGCGCGGTGTCCGACTTCGAGTACGAATTCCAGATG
GCCAGCATGAACCGCCACCTGATCCCCGAGGTCGAGACCCTGTTCCTGACCCCGGCCGAG
CAGCACAGCTTCATTTCGTCCTCGCTGGTCCGCGAGATCGCGCGCCTGGGCGGCGACGTG
TCCGGTTTCGTGCCGGCCGCGGTGCTCGAAGCCCTGCGCAAGGTCCGCGAAGCGAAGTCG
GCACAGTCGTAAGCCCCGCTGTACCCGCACCCCATTACGTACACCACCACGCACCATTCC
GGGAGGAAACCCATGAACACCACCATGCGCGCGATGCTGATCGCTTCGTTGGCCCTGGCA
TTCACCGCCTGCAAGAAGGAAGAGGCCGCTCCGGTCGACGAGGCCAAGCAGGCCCTGGTC
GCCCCGGCCAAGGACGACGATGCAGGCTGGAAGAAGTACCTGCAGGAAGTGGCGATCCAG
AACATGGGCAACATCACCAACAGCCCGTTCCTGTACTACCTCTCGCCGGAATCGGACCCG
GACTTCCAGGCCAAGTACGAGCGCCAGACCGAAAGCGCGACCCAGGCCGTGGCCCGTGGC
GTGCAGCCGGGCAACATGCTGGCCTTCGGTTCGTCGGCCTCGGGCAAGATGGCTGACATG
ATCCAGGCCGTGTTCAAGGACGTGTCGCCGGATTCGATGAAGGGCGTGCGCGTCGTCTTC
ATCGGCCAGTCGGCCGACAACGCCCGCGTGCAGGCTGCGATCCAGCCGACCGGTGCCGAG
TACATTTTCGTCGAAGCCAAGTAATACCGAGCCATGGCGGCCATGCTCCGGCATGGCCCG
GGCGGCATCCTGCAAGGGCGCCGCTGATGACCTGACCGGCCCGCGCGCCCGCGCTGGCCG
GTCCTTTGTCCCAGGGCGCGGGCGAGGAGTATCGCCGTGTCGCTGAAAATCAACGAGCTC
TGCGTCAACTGCGACGTATGCGAGCCGGCCTGCCCCAACCAGGCCATTGCGATGGGTGAA
ACCATCTACGTGATCGACCCTGCGCGCTGCACCGAATGCGTGGGTCATTTCGACGAGCCA
CAGTGCGTGGTCGTCTGCCCGGTCGAGTGCATCGACCCGGACCCGGAGATCGTGGAAACG
GAAGACCAGCTGCTGGCCAAGCTGCGCCAGCTGCAGCACGATCACCCCGAACTCTACGCG
GAGCCCCCATCCGAATGAAGACGCTGATCGTCCGCCCCCTGTTGCTGCTCGGCCTGCTGC
TGAGCCCGATGGCCTGGGCCGACAGCCCGGCCCGTGCCGATCGCCCTGATGGCGCGGCCA
TTGCCAGCGGCCACGCACTGGCCACCCAGGCCGGCATCGACATCCTGGCGCAGGGCGGCA
ACGCCTTCGACGCTGCAGTGGCGGTGTCGTCCACGCTGGCGGTGGTCGAGCCGATCAGTT
CCGGGTTGGGCGGCGGCGGCTTCTTCCTGCTGCACGACGCGGCCACCGGCAAGGATGTGA
TGCTGGATGCGCGCGAGACCGCCCCGGCTGCGGCGACCCCGCAGGCCTTCCTCGACAAGC
AGGGCAACCTGGACCGTGATCGTTCGGTCAACGGTGCCTGGTCGGCGGGTATTCCCGGCC
TGCCCGCAGCGCTGGTCGAGCTGTCGGCCAAGCATGGCAAGCTGCCGTTGTCGGCCTCGC
TGCAGCCGGCGATCCGCATCGCGCGCGAAGGTTTCCCGGTGTACGACCGCATGGCCAAGG
GCTACGCGTCGCGGCGTGAAGTGATGGAGCGCTATCCCGGCACGCGCGAGGTCTACCTGC
GCAATGGCAAGCCGATCGCCAGCGGTGACCTGTTCAAGCAGCCGGAACTGGCGCAGACGC
TGGAGCGCCTGGCCGCGGGTGGCTTTGATGGCTTCTACAAGGGCCAGACCGGAAAGCTGC
TGCTGGCGGGCGTGAAGCAGGCTGGCGGCAAGTGGACCGCTGAAGAACTGGCCGGTTACC
GCGTCAAGCAGCGCGAGCCGATCGTGTTCAACTACAACGGCTGGAAGATCACCACCGCGC
CGCCGCCGTCGTCCGGTGGCATCGCGCTGGCCAGCATGCTGCAGATCCTGGAAGGCTGGG
ACATCAGGAAGATGGACCCGGCCCACCGCACCCACCTGGTGGTGGAGTCGATGCGCCGCG
CCTACCGCGACCGCACCTTCTTCCTCGGCGATCCGGACTTCGTGCAGATCCCGCAGAAAG
TGCTGACCAGCAAGGATTATGCGCAGGGCCTGCGGGCGACCATCCATCCGGAGAAGGCCA
CGCCCAGCGACCTGCTGTCGGGCAATCCGACGCCGCTGGAAGACGACGAGACCACGCACT
TCTCGATCATCGACCGCGACGGCAACCGCGTCGGCGCCACCCAGACCGTCAACCTGCTGT
ATGGCTCGGGGCTGATTCCCAAGGGCACCGGCGTGCTGCTGAACAACGAGATGGACGACT
TCGCGCTGAAGCCGGGCACGCCCAATGCGTTCGGCGTGATGGGTTACGAGGCCAACGCGC
CGAAGGCCGGCAAGCGCATGCTCAGCTCGATGACGCCGACCTTCATGGAGAACGCCGACA
AGGTCGTGGTGCTGGGCACCCCGGGTGGCAGCCGCATCATCACCATGGTGCTGCTGGGCA
TCCTCGGCTACGACGACGGCCTGGATGCACAGCAGGTTGCCGCGCTGCCGCGCTACCACC
ACCAGTGGCTGCCGGACCTGATCGAAGCCGAGGACGATGCGTTCGACGCGGCGACGGTGA
AGCAGTTGCAGGCGATGGGCCACAAGATCGACCTGCCGGGTGACGTCGCCGCAGGCGGCC
GCGGTTCCAGTCACGTGTGGGGCAACCTGCAGACCGTGGAATGGGACCGCAAGGCGAACA
AGCTGTTCGGCGGCAGCGACCCCCGCAACCCGGTGGGCAGCGCCCAGGTCGTGCCGGCAC
GCTGATCCGGTAGCGCCGGCTGCTGGCCGGCAATCCGGCAGATTACCGAAACCCCGCCTT
TGCCGGCGGGGTTTTCTGTTTCCTTTCTAGCGATTATTTAACGGGCTGGCGCCGATAATC
GACGCATGAAACTCTGGTCTATTCGTGGAAACTCGCAGCGCCTCGATGGCGGTGCGATGT
TCGGCAACGCACCGCGTGCGTTGTGGGAAAAATGGGCGGCGCCGGACGAGCTCAATCGCA
TCGAGCTGGCCTGCCGCGCACTGCTTGCCAGTCCGCTGGAAGGCAAGACCGTGCTGTTTG
AAACGGGTATCGGGGCGTTCTTCGATCCGCGCATGCGCGAGCGCTACGGCGTGCAGGAAA
GCCAGCACGTACTGATCGATTCGTTGCGCGAAGCCGGCTTCGAGCACGAGGATATCGACG
TGGTGGTGCTCAGCCACCTGCACTTCGATCATGCCGGTGGCCTGCTGGCGGCATGGAGCG
AAGGGCGAGAGCCGGAACTGCTGTTCCCCAATGCGACTTATGTGGTCGGTGCGCAGCATT
GGCAGCGCGCCGTGCAGCCGCATCCGCGCGACCGTGCCAGCTTCATTCCGGAACTGCCGG
GCCTGCTGCAGGCCAGTGGCCGGCTGGAAGTGGTGGACGGGGAGTACTCGAAGGCACTTG
GCCGCAGCGTGCGCTTCAGCTACAGCGACGGGCATACGCCGGGACTGATGCTGGCCGAGA
TCGTCGGTCACGCGCATGCCGGCGAAAGTGCGCATGGTGGCGTGGTGTTCTGTGCCGACC
TGATCCCGGGGCGCTCATGGGTACACGTGCCGATCACCATGGGCTACGACCGCAACGCCG
AGCTGCTGATCGACGAGAAGCGGCAGTTCCTTGAAGACAAGCTGGCGCGCAACGTGCGGC
TGTTCTTCACCCACGACCCGCAGGTGGCGCTGGCGCAGCTGGGCCGTGATGACAAGGGAC
GTTTCGTGACCCTGCACGAACAGGGCGAGCTGAAGGCGCGCGCCCTGGGGTAATGAAAAG
GCCGGGCAATGCCCGGCCTTTCACTGACGGTGGCAGATCCACGCCATGCGTGGATGGCGT
TCGATCCGGACGCGACGATTACGACGACTTCAGGCAGCTGCTCATGAAGGTCTTGCGCGC
ATCACCGGCCAGCTTCTTCGCGCCCGCGTCAGCGTTGCACTTGCGCATCCGTTCCTGCTG
CGGATTGACCGCCTTGGTCTCGGCGGCGTGGCCGCTGAGGCAGGAGCTCTGCGCGGTCTT
GTAGGCATCACCCTTCAAGCCCTTGTTCTTGGCCGAGCATTCGGCCATGCGCTGCTGCTG
CGGGGTGGTGGCGTTGGCAGCCAGGGGCAGGCCGACCAGCAGGACGGCGGCCAGCAGGAA
AGAGGCTTTCATCGGGAGCTCCAAGGGTGGCGGGTGCGCGGAGCATTCGCTTCGGGCCGG
CAAGGCCACGTGAAGAATCACGCCAGTGCCGCGCCTGCTTGCGGCAACGTTCAGACCGGC
GTATTACTTAGCCATATGGGTAAGTATTATCCTGCCATTGAATATGTCTTCCAGGCACTG
GCCGACCCGACCCGTTGCGCGATCGTAGCGGCGCTGGGGCAGGGGCCGCGCACGGTGTCG
ATGCTGGCCGAACCCTTCGGGATGGCCTTGCCCTCGCTGATGAAACACCTGGCCGTGCTG
GAGCGCAGCGGCGTGGTGCGCAGCCACAAGCAGGGGCGCACACGCACCTGCGAACTGGTG
CCGGCGCGGCTGGGCCAGGCCGAACAATGGCTCGCAGAACAGCGTGCGGCTTGGGAAGCG
CGTTCCGACCGCATGGTCGATTTCGTCGAAACCCTTCACCGACAGGAGCAGGCCCATGGC
CGTAGACGCAGGTAACAACCCCGACACCGATCTGGTGATCTGCCGTGTGCTGAACGCACC
GCGCGCCGCCCTGTGGCGGGCGTGGACCGACCCGGAACTGCTGCGCCAGTGGTGGTGCCC
GAAGCCGTGGACCACCGAGGTACGCGCATTCGACCTGCGCCCCGGCGGGGCCTTCCACAC
CTTCATGCAGGGTCCCGATGGCGGCAGCAGTGACAATCCGGGCAGTTTCCTGGAGATCGT
GCCGCAGCAGCGCCTGGTGTTCACCTCGATGCTGGGTGCGGGCTGGCGACCGCAGTCACC
CTGGCTGGGCTTTACCGCCGTGATCACGATGGAGGACGAGGGGCAGGGCTGCCGCTACAC
CGCGCGGGTGATGCACCCGGACAAGGCGCTGCGTGACCAGCATGAGCAGCTGGGCTTCTT
CGACGGCTGGAACACCGCCATCGACCAGCTGGAAGCCTTCGCCGCCGGGCTGTAGGCCGC
AATGCGGGGTGGTGGGGTCAGGGCCCTTTCTGCGAAAGGGGTCCGACCCCCGCGATGTTG
GGGTCGGATCCCTTTCGCTGTGAAAGGGCTCTGACCCCGGTTCACCGGATCAACCGACGC
GGGTACCGAAGATGCGGTCGCCGGCGTCGCCCAGGCCCGGCAGGATGTAGCCCTTGTCGT
TGAGCTGGGCATCGATGGCTGCGGTGTAGATCTCCACGTCCGGGTGCACGGCCTTGACCG
CTTCGATGCCTTCCGGCGCGGCCACCAGGAAGATGCCCTTGATGCGGCGGGCACCGGCAC
GCTTGAGCATGTCGATGGTGGCGATCAGGGTGCCGCCGGTGGCCAGCATCGGGTCCAGGA
TCAGCGCGTCGCGCTCTTCCAGGCGGCCGGTCAGGCGCTCGAAGTAGGGCACCGGCTGCA
GGGTTTCCTCGTCGCGCTGCAGGCCGACCACGCTGACACGGGCCGCCGGGATCAGCGACA
GCACGCCGCTGAGCATGCCCAGGCCGGCACGCAGGATCGGCACCACGGTGATCTTGGCGC
CGGCAATACGCTGCACCGTCACCGGGCCGGCCCAGCCGGGCAGGGTGTGCGGCTCGGTGT
CCAGGTCGGCGGTGGCCTCGTAGGCCAGCAGCGTACCCAGCTCGTTGGCCAGTTCGCGGA
AATCCTTGGTGCTGAGCGCAGCGTTGCGCATCAGGCCGATCTTGTGCTGCACCAGCGGGT
GGCGCACTTCGACGATCTTCATGGTCGGGAAGGGGGAAAAGGAGAGAGGAGGCCATTTTG
CCGGATTGGCGTGTCGAACCCCAAACCGGGCCTGGATCTGATGTACATGAAATGTGCAGG
CGCATGTCACGGCCATGCAACCTTGTGGACATACCGTGCAGACCCATTCTTAACAGGAAT
GGGGATTCCCAGTGCATATCAAGACTCCGTTGGCCGTTGCCATCACCCTGACCCTGGCGA
TGGGGGCCGCGGCACCGCTGCAGGCTGCCGGGCAACAGGCGGTAGCCGCTACCGGCACCG
TGGCGGCCGACGCGGTCGACCTGGACCGTATCGAAGTGCGCGCCCAGCTCGAATCGCAGA
TCCGCGCGGTCGACCTCAAGCGCAGCAGCGACGCCATCGAGGACGCGGTGTCCTCCGATG
CCCTGGGCCAGTATCCGGACAAGAACGTGGCCGAATCACTGCAGCGCCTGCCGGGCGTCA
GCGTGACCCGCGACCAGGGCGAAGGCCGCTTCGTGGTCATTCGCGGCCTGGATGCCAATC
TCAACAGCGTCAGCGTGGATGGCATCGCCATCGGTACGCCGGAAGATTCCAGCCGCGCCG
CGCCGCTGGACGTGATCCCATCGGACTCCACCGAGCGCCTGCGCGTGGTCAAGTCGCCGA
CCCCGGACATGCCCGGTGATGCCATCGGCGGCGCCGTGCTGGTGGAATCGGCGTCGGCCT
TCGACCGCGACGGCCGCAGCCTGCGCGGCAAGATCGAGGGCAGCCACCAGCAGCTGTCCG
GCGAGACCAGCCCCAAGGCCGCCTTCAACTACAGCGAAGTGTTCAACGACACGTTCGGCG
TGGCGCTGGGCGTGAACTACCAGAAGCGGAAGTTCGAGTCGGACAACACCGAAGTGGAAT
ATGACGGCGAGGACGATGCCGCCCCCGGTGACGTGACCGCGATCAACCTGCAGCACCGCA
AGTACGAGATCGAGCGCAAGCGCATCGGTGCCAACCTCAACCTCGACTGGCGCCCCAACG
AAGACAGCACGTACTACCTGCGCACGCTGTACAGCCAGTTCGACGATGCGGAGACCCGCC
AGCGCGTGATCTTCAACTTCGACGACGCGAAGATGGTCAAGACCGGCACCGACCAGTACC
GGCTCGATGGCATGCCGAAGGACTCGATCGACAAGCGCATGCGCTACCGCACCAAGAAGG
AGAACACCTTTGCGGCCAGTCTTGGTGGCGAGAACAAGCTGACCAACGCCGTGGTCGATT
ACCGGATCGGCTACACCCGTACCGAAGAGCGCGTGAACGACGAGATGGAGGCGCGCTTCA
AGCTCAACGGCAAGGCCTTCAATGGCACCCTGGACCAGAGCAGCCGCCTGCCCAGCTACA
GCTTCGACAATCCGCAGTGGCTGGACAACGGCAACTACGCGTTCGACCGCGTCGTGCTTT
CGCCCAAGCAGGTGAACGACAAGGAACACAGCGCGCAGGTCAACGTGCGCTTCGACGGCG
ACAGCAGCAGCATCAAGTTCGGCCTGCTCGGCCGCTGGCGCGACCGCGACGTGAATGTCG
ATGAGCGCGAACTGCGCGTCGGCCCGAAGGTGGTGCTGTCGAGCTGGACCACCTCTTCGC
CGGAGCATCGCCACGGCAACATGGGGGATGGCATGGACTCGGCTGCGATGCGCGCGTTCT
GGGCCGCCAATGGTGGCCAGTACAGCGCCCGCCCGCAGGATGTCGGCGGCAATGCGATGA
CGTCGCTGGAAGAGGATTACGTGGCCAGCGAGGACATCTTCGCCAGCTATGCCATGGGTA
CCTGGGATGTGGGCGCGCTGCGCATCATCGGCGGCGTGCGCGTGGAGAACACCCGCTTCA
AGGCAGTCGGCAACCAGGTGGACGTGGCCGCCAACGGCCGCAGCTTCACCGTCACCCCGC
GCGTGGCCAACAGCAGCTACACCAACGTGCTGCCGGGCCTGCATCTGCGCTATGACGCGG
CCGATGACTGGGTGCTGCGCGCCTCGGCCAACAAGACCGTATCGCGCCCGTCCTTCGGCG
ACGTCTCGCCGCGCGTGGGTTACAGCCGCGGTGACGAGGAAGTGCGCCTGGGCAACCCGG
AACTGGATCCGTACGAATCGAAGAACATCGACCTGTCGGTGGAGAAGTACATCGGCAGCA
GCGGCATCGTTTCGCTGGGCCTGTTCCACAAGTCGATCGATGGCTACATCGTGGAGACCG
TGCGGACCAATGATCCGGCCTACGGCGGATTCGACGTGACCCAGCCGATCAATGGTCGCA
AGGCCACCGTGCGTGGCGCGGAATTCAACTGGCAGCAGCAGCTGGCCTTCCTGCCGGAGG
GCCTGGATGGCCTGCTGGTCGGTGCCAGTGGCACCTGGCTGGACACCACGTTCGATGCCG
GCATCAAGGGACGTGAGGGCGAGGACTTCACCCTGCCGCGCGCTTCCAAGCATGTCTACA
GCGCACACATCGGCTATGAAAAGTACGGTGTAAGCACGCGTCTGGCGGCCGTGTACCGCA
GCGAGTATCTGGACAGCATCGGCAAGGGGCGTGCATTCGACATCTACGTGGCACCCAACA
CCCAGCTCGATTTCTCGCTGGACTACAAGTTCACCCCGCGCGTGAGCATGTACTTCGAAG
CGCAGAACCTGCTGGACAAGCCGCTGGAGCTGTACCAGGGCACCCGCTCGCGCACCCTGC
AGATGGAAGAGTACGGCCGCACCTATGCGCTGGGCCTGAAGGTGGCGCTGTGATGGGGCG
TGGCGTCACTGTCCTGGCCGCCGCGCTGGCGGCTACACTGGTCGCCGGCTGCACGCCGGC
CACCGGCAACGATCCGGTTGCGGGAGCGGCCGCGCCGGCCGCCAATGGCGAGCGCGTGGT
GAGCACCATCGCCGAAGCGTTCCTGTCACCGATGACCCCGGCCGACAACATCGACTCGCC
GGCGGCCTGGCGCGCGCCGGACGGCGCGCTGTGGCTGATCGCCACCGCCAAGGCCACCGA
CAAGCTGGTGGTCTACGACGGCAGCACCGGCCAGCACCTGCGTGACGTCGGCAGCAGCGG
CACCGCACCGGGGCAGTTCGACCGCCCAAACGGCATCGCGGTGACCGACGATCTGCTGTG
GATCGTCGAGCGCGACAATCACCGCGTGCAGGTGCTGAGCCTGCCGGACTTCGCGCCGCT
GGCGACCTTCGCTGCGGACGACCTGCGCAAGCCGTACGGTCTGTGGGTCGACCGCCGTGC
CGATGGCTACAGCGTCTACGTCACCGATTCCTGGGACAACGGCGAGGATGCGCAGGGGCG
TGACATCCTGCCGCCGCTGGCCGAGCTGGACAAGCGCGTGCGCCAGTACCATGTGACCCG
CGACGGCGCGAAGGTCGAGGCGAAGCTGGTGGCCAGCATCGGCGATACCACCGAGGCCGG
TGCACTGCGCGTGGTCGAGTCGATCTGGGGCGACCCCGAGAACGACCGGCTGCTGATTGC
CGAAGAGGACGAGCGCTACGCCAGCGAGTTCAAGGTCTACACCCTGGCGGGCCGCTTCAC
TGGCACCACCTTTGGCCGCGACGTGTTCAAGGCCCAGGCCGAAGGCGTGACCCTGCGCAC
CTGCGGCAAGGACGGCTGGTGGATCACCACCGAACAGGGCAAGCAGCGCAGCGTGTTCCA
CCTGTTCGACCGGCACACGCTGAAGCCGGTCGGCGCGTTCCAGGGCAATACCGTGGCCAA
CACCGATGGCATCTGGATGATGCAGCAGCCCAGCGCGCGCTTCCCACACGGTGCGCTGTA
TGCAGTACATGACGACCAGGGCGTGGTGGCCTTCGACTGGGAGAGCATCGCCAAGCAGCT
GGCGTTGCCGCTGGAGTGTGGCGCATGAGCGGGCAGTGCGTAATGCGCGCGCTGGCGCTG
GGCCTGCTGCTGGCGCTGCCATCGCTGTCGTTCGCGGCGGCCGAACCGAATACCCAGGTG
CCGGCAGGTAGCCGCCACTACGCGGCGACGACGGTGCCGGACCGCATCGTCGCCTCGCCG
GCGGTTGATTCCAGTCATGGGTTCGCCGTGGCCTGGCGTACCGACGACAGCGTGCAGGCG
CCGCTGCTGGAAATCGCGCTGGCCGCAGATTCGCCGGCCATTGAAGGCATCCGCCAGGTG
CGTGCGACGACCCGCGCGCTGCAGACCGAGAACGGTCTGTCGCACCACCATCGGGCAGAT
ATCGATGGCCTGCAGCCGGATACCCAGTACGTCTACCGTGTGCAGGGCAATGGCAGCTGG
AGCGCCTGGAACCAGCTGCGCACGCTGGCCAGCGCCGATCAGCCGCTGACCCTGCTGTAC
TTCGGCGATACCCAGAACAAGAACGTCAGCCATGTCAGCCGCGTGGTGCGTGCCGCGCAG
AAGGCTGCGCCGCAGGCGCGCATGAGTCTGTTTGCCGGTGACCTGGTCAGCGGAGGCGAC
AACATGGATGACAGCGAGTGGGGTGAGTGGTTCGCTGCGACCAGTTGGCTGGCGCAGGAA
ACGCTGGTGGCGCCGGCCATCGGCAACCACGAGTACTTCGAGGAATTCGAGGACACCCCG
CAGGAGCGCCGCGTGCTGGGCCGCCACTGGCCGGTGACGTTCGCGCTGCCGGGCAATGGT
GCCACCGCCGCGCAGCAGACCAGCTACTGGTTCGATGCGCAGGGCGTGCGCGTGGCCGTG
GTCGATGGCACATCGGCACTCGACCTCGGCACCGCCAAGGCGCAGGCACAGTGGCTGGAC
AAGGTGCTGACCGGCAATCGGCAGGCGTGGACCATCGTGCTGCTGCACCAGCCGTTCTAC
TCGCCGCGCGAAGGGCGCGAGAACGCCGCGTTGCGTGACGTGCTGCTGCCGGTGGTACGC
CGCCACAACGTCGATCTGGTGCTGCAGGGCCATGACCACACCTATGGCCGCCGTGGCGAA
GGGCAGGCCGCGACGCCGCAGTATGTGGTGACCGTGGCCGGACCGAAGCAGTACCGCCTT
TCCGACGAAGCGCGCAGGACGATGGACCCGGTGGCCGAGGACACCCAGCTGTTCCAGGTG
CTGAACATCGACCCGCAGCACCTGCGCTATGAAGCACGCACCGTGACCGGCCGTCTTTAC
GATGCCTTCGAATTGCGTCGTGATGCCAAGGGTGGAAAGCAGCGCACGGAGCTGACCGAA
GGCCGCATTGCTCCGCGCGACTGCCCGCGCGCGCAGACCGCCAAGGGTCGCGCCGACCGC
TGCTGGGAATGAGGAGACGCCGATGACCACACCCCGCCGCATCATTCCATTGGCTGCCAT
CGGCGCGTCCCTGCTGTTGCTGGCCAGTGCGGTAACCGCCGCCGATACCGTGCTGCATCC
CTTCCTGGTCGCCCAGCCGGCGCAGGCCCCGCAGGAGGTGAACCTGGCGGTGGAGATCCC
GGCCGGCAGCTTCACCAAGTACGAGATCAAGGAAGACGGCCTGGTGCACGTGGACCGCTT
CCAGTCGATGCCGGTCGCCTATCCGGCCAACTACGGCTCGATGCCGCGCACCCTGGCCGG
CGACAACGATCCGCTGGATGCACTGGTGTTGACCCGCGAACCGCTGCATCCGGGCGTGAT
CGTGCGTTTCCGGCCGATCGGTTACCTGAAGATGATCGATGGCGGCGAGCACGACGAGAA
GATCATCGGGGTGCCGACCGACAAGGTCGACCCGACCTACGCCAGTATCCGGGACCTGGC
GGACCTGCCGGAGGCCGAACGGCAGCGGATCGAAGCGTTCTTCCGCGTCTACAAGGACCT
GCCGGCCGGGCGCAACCCGGTGCAGCTAAATGGCTGGGGCAACGCCGCCGAGGCACGGTC
AGTGATCCGCGAGGCCATGCAGCGGTTCAAGCGCTAGAACCCCGCCGTGGGTGGGTGGCC
GGACGCGCGCATCACCTTCACCGCCCCTGGCTATCATGTCCGCCTTCCACAACGAAGGCG
GTGCATGTGTCGGTAGCGTTGGTATGGTTCCGCCGTGATCTGCGGCTGCAGGACAATCCG
GCCCTGCAGGCCGCGCTGGATGCGGGTCACGACGTGGTGCCGGTCTATCTCCACGCGCCG
CACGAGGAAGGCGAGTGGGTGCCTGGCGCGGCCTCCGATGCGTGGCGCCACCGTTCACTG
GGTGCCTTGGACGCCGACCTGCGCACGCGCGGTTCATCGCTGGTGCTGCGTAGTGGTGAC
AGCCTGCCGGCCCTGCAGTTGCTGATCGGGCAGACCGGCGCCGAGGCGGTGTACTGGAAC
CGCAAGTACGAGCCGGCCACCCAGGCACGCGACGCCACCATCAAACGCACGCTGCGCGAG
CAGGGCATCGACGCACAGAGCTGCAATGGCAGCCTGTTGTTCGAGCCCTGGGACATCGCG
ACACAGCAGGGTCAGCCGTACAAGGTGTTCACTCCGTACTGGCGCAACGTACTCAGTCAT
TGGCGCCTGCCGACGCTGAGTGCCGCGCCGAAGGCACTGACCGCGCACTCGGTCGACGGC
CTCGCATTGGACGAGCTGCGGCTGGCGCCCACGCTGGACTGGGATTCCGGCTTCTGGGAG
CACTGGCAGCCGGGCGAGGCCGGCGCGCTGGAGGCGTTGTCCGTGTTCGAGGACGGCGCG
TTGCGCGGTTACCGCGAGCAGCGTGACCTGCCGGACCGGGTCGGCACCTCGCGGCTGTCG
CCGCATCTGCATTTCGGCGAGATCGCACCGTGGCGCATCGCGCATGCGCTGGAGAGATTG
CGCAGTGTCGGCACTGACGCCGACATCGACGGCTATCTGCGGCAACTGGGCTGGCGCGAT
TTCGCCTACCACCTGTTGCATCACTTCCCGAAGACGCCGACCGACAACCTCAATCCGCGT
TTCGACCGCTTCCCTTGGGCCACGCCCACTGCAGCGCAACTGCATGACTGGCAGCGCGGC
AACACCGGCGTGCCGATCGTCGATGCGGGCCTGCGCGAGCTGTGGCACACCGGTTACATG
CACAACCGGGTACGGATGATTGTTGCCAGCTACCTGTGCAAGCACCTGCGTGCGCACTGG
CTGCAGGGCGCGCGCTGGTTCTGGGACACCCTGGTCGATGCCGACCTGGCCAACAACACG
ATGGGCTGGCAGTGGGTGGCAGGCACCGGCGCCGACGCGGCCCCGTACTTCCGGGTGTTC
AACCCGGTCACCCAGGCCGAGAAGTTCGACCCGCAGGCCCGCTACATCAGCCGCTGGGTG
CCCGAACTGGCGGCGCTGCCGGTGAAAGCGCGCTTCGCGCCGTGGCAGCATCCGCTGCTG
CTGGCGGCGCATGCCCCGGGCTATCCGCGTACGCCGCTGGTGGATCTGGCCGTCGGCCGC
GATGCTGCGCTGGCCGCCTACCGGCAGACGGGGGCTGGGTAAAGCGCGGGCTGAGCGTTC
CAGTCAGTTAGCTGAACGCGGCCCTGTTGCCGCGACCGATCATCATCCCGACATCGCATC
GGGCTGTTTATTCTCTCTGCGCCCGTAAGCCGCCGACCCGACCGGAAAACAAGGAGAACC
ACATGATCCGCAACACCACCCGCAACGTCGCACTGGCCCTGATGAGTGCGGCCGTCCTGT
CGGCCTGCGCCACCGGCGGCTCCTATGTGCAGAGCGACCAGTACGGCAACCCGACCGAAC
AGCAGAACCGTACCGGCCGCAACGCGCTGATCGGTACCGCCATCGGTGTGGCTGCCGGCC
TGCTGACCGGCGACAGCGCCACCGAGCGTCGTCAGCACGCACTGATCGGTGCCGGTATCG
GTGCGCTCAGCGGCGCCGCCGTCGGCCAGTACCAGGATCGCCAGGAACGCGCGCTGCGCG
AGCGCACCGCCAACACCGGCATCGATGTGCAGCGCCAGGGCGACAACATCATGCTGAACC
TGCCGGACGGCATCACCTTCGACTTCGGCAAGGCCACCCTGAAGCCGCAGTTCTACGGCT
CGCTCAACGGTGTGGCCGGTACGCTGCGCGAGTACAACCAGACCATGATCGAAGTGGTGG
GCCACACCGACAGCATCGGCAGCGACGCGGTCAACAACCGCCTGTCGAAGGAACGCGCCG
ATTCGGTGGCGCAGTACCTGATCGGCCAAGGCGTGCAGAGCGTGCGCATCGAAACGCTGG
GGGCCGGCAAGTCGTATCCGATTGCCGACAACAGCACCGATGCCGGCCGTGCCAAAAACC
GTCGCGTTGAAATCCGCGTGATTCCGCTCAAGCAATAACGCGTAGCGTTGTTGCTGTTCC
GGCCTGGCCGGAACGAAAATGCCGCCCTTGCAGGCGGCATTTTCTGTAGGTGCCGAGCTT
GCTCGGCACGCCGATAGCGCTTCCGGTTGCGGCTTCTCCGAACGGCGCCGACCAAGGTCG
GCATCTACCGAGAGCCACGCAGCCGGAACGAAAATGCCGCCCTTGCAGGCGGCATTTTGT
GGGTGCCGAGCTTGCTCGGCACGCCGACAGCGTTCCCGTTCGCGGCTTCTCCGAACGGCG
CCGACCTTGGTCGGCGCCGTTCCAACCGCAGTCGAGCATGGCTCGACTCTACAGAAGCCG
GTTACACCGCCGAGGCGGCGACCTTCTCCAGGATGCGCTTGCCGCTGCTCTCCAACGCCG
CGTCTTCCTGGGCCTTCTGCTGCTGTGCCAGCTTCGCACCCGGGCACTGCGCCAGCATGT
AGTTGGCGTCGAAGTTGAGCTTTTCCACCAGGAAATCGACGAACGCCCGCACCTTCGGCG
AGACCAGGCGGCCACCGGCGAACACGGCGTTGAAGTCCACTTCCGGGCCGGTCCAGCCGG
CCAGCACGCGCCGTACCATGCCGGACTCGACGAACGGCTTGGCCATCACATCACCGGTCA
GCAGCAGGCCTTCGCCACACACCAGTGCACCATTAAGCGCAGACATGTCGTTGGCGGTCA
TCAGCGGGGTGACCGGGAAGTCACGCAGTTCGCCGCCGTTCTCGCCCAGCTGCCAGGTGA
AGCGCGGTGAATTGCCAGTGTGATACGGCTTGCGCATCGCCAGGATGCGATGGAACTGCA
GTTCTTCCGGATGCAGCGGCTCACCATAGCGCTCGATGTAGGCCGGGCTGGCGAACACCT
GCGTGCGCAGGCTGCCCAGCTTGCGCGCGACCAGGTTGGAATCGGGCAGGGCGCCCACAC
GCAGCGCCAGATCCGCTTCGCCGGCAATCAGGTCCAGCTTCTCGTTGCCCATGTGCATGT
CCAGGCGGATTTCCGGATACTGCGCATGGAACTGGCCCAGCAGCGGGGCGATCCAGGTGA
TGCCGATCGAATAGGGCACGGTGAAGCGCAGCCAGCCGCGCGGGCCGGACTGCAACTGGC
TCACCGCGCTTTCGGCTTCTTCCAGCTCGCGCGCGATGCGCTGGCAATGCTCGTGGTAGA
TCGAGCCGGCTTCGGTCAGGCCGAGGCGGCGGGTGGTCCGGTGCAGCAGCCGCGCGCCCA
GGCGCGTTTCCAGCTCCTGCACTTTGCGGCTGACCGTGGTCTTGGGCAGGCCGAGCGATT
TGGCAGCGGCAATGAAACTGCCTTGCTCGACCACCTTGACGAAGATCAGTGTCTCGTTGA
GATCGTGGGACATGGTCGGGGATCCTGGACGTCGGGGATGGGACAATCGTGACAGAACGA
TTGGACCGGGAGCGGGATGATTATTCCCCTTAATCAGGACTAATCAAGTAAAGGTTTGAG
GTCTATCGTGGCGCCATTCGTGAAATGGAGCCCCCTCGCCATGAGCCTGCGCAACATTCT
TGCCCGCTTCCGGCATGTCGGCCAGAACACCCTGGACCTGGCGATGACCGTCGAAGCCCG
TCCGAGTTCCTTGGTACACAAGGACTTTCGTGAGTTTACCGCGCCCATGCGTCAGCAGCG
TGGCGGTGCCATCCGCCTGGCCCCGCACAAGGGTGACCGGCTGCGCCGGATCGGGACTAT
CCCGGATTTGGGAGGAAATGTCCCGTGAATGGGATACTGACGCCCGAAGTCCTGGTCCTC
GGTGGCACCGGTGCCGTCGGCCAGGGCGTGGTCGGCGCATTGCTGGAAGCCGGCAGCCCT
GTGCTGGTGGTTGGCCGCGACCCGGGTCGGCTGGCGGCGCTGCATGAGCAGTTCGCCGAT
GAGCCTGGCCTGGAGACGCTGCTGGGCTCGCTGAGCGATGACGGCTCGGCACGTGCCTTG
GCCGAACGCATCGCGCAGCGCCCGCGTCCGCTGGCGGCGGTCATCGCCGCAATGGGTGGC
CCCTACCGTCGCGGCCGGGTGACCGACCGCAATGGCGATGAGCTGTTGGGGGCGATGCAG
GCCGACCTGATGCCGCACGTGCACGCGGTGCGTCACCTGCTGCCACTGCTGCAGGACAAC
GTGCATGCACGCCGCTACGTGATGATCGGCAGCCCCGCCAACGCCAAGCCCTGGGCGGGC
TACGGCGAGACCTCGATCACCACCGCCGCGCTGCGCATGTACGCGCAGGTGGTGCACCAG
GAAGCGCAGGCACTGGGTGTGCGCGCGCAGATGCTGGAAGTCTGCAGTCCGGTGTGCACC
CCGGCCAACGCGGCCAATGCGTGCATCGAGTGGCCAAGCTCGTTGCTGGTCGGTCGTCGT
GTGGTCTCCCTGCTGGACGGCTGCCGCGACAACCGCGCCATCGTCCGCTGCGACAGCAGC
GATGCCGAACTGCCGCGCGGCCTGCTGCACCTGGATGTCCCTCCACTGTGGCGCGATACC
GCGGGCATCGCTTGACCTCGACCATGGTTGAGGTCGCAGTATGCGCCGCCGATTTTTGCA
ACACGTTCTCATATAGCTGTACCACCCCTCCGTACGGATGCATGCCATGACTTCCCCCAA
TACCACCCCACATCGTTTCGGCCATCGCATCGCGATGGTCGGCGTGTCGATCCTCGCCGC
GGCCGTGCTTGCGGCCTGCAGCGGCGGCCATGCCGAAGAGGCCGGTGCTCCGCCGCCGCC
GCAGGTCAGCGCCGCGCCGGTGCTGGTCAAGCAGGTCAGCCAGTGGGACGAGTTCAGCGG
CCGCGTCGAAGCGGTGCAGAGCGTTGAACTGCGCCCGCGCGTGTCCGGCTACATCGACAA
GGTCAACTACGTCGAAGGCCAGGAAGTGAAGAAGGGCGAAGTGCTCTTCACCATCGACGC
GCGCAGCTACCAGGCCGAGTACGATCGCGCGGCCGCCGAGCTGGCCCGCGCCCGCACCCA
GGCCACGCTGGCCCGCAGCGAGTCCGAGCGTGCCAAGCGGCTGTCCGAGCAGCAGGCGAT
CTCCACCGAGACCGCCGAGCAGCGCCGCGCGGCTGCCGACCAGTCCGGCGCCGCCGTGCA
GGCCGCGCAGGCGGCGCTGGATGCAGCCCGCCTCAACCTGGAGTTCACCAAGGTGCGTGC
ACCGATCGATGGCCGTGCCGGCCGCGCGATGGTCACCGCTGGCAACCTGGTCACCGCCGG
CGACAGCGCCAGCGTGCTGACCACGCTGGTCTCGCTGGATACCGTGTTCGTCTACTTCGA
TGCCGACGAAAGCACCTTCCTGCGCTATGCACAGATGGCACGCAAGGGCGAGCGCCCCAG
CGAGCGTGACAGCGCGCTGCCGGTGAAGGTCGGCCTGTCCGGCGAAGAGGGCTACCCGCA
TGCGGGCAAGGTCGACTTCCTCGACAACCAGGTGGCCCGCAGCACCGGCACCATCCGCGT
CCGTGCGCTGCTGGACAACGCCGACCGCCAGTTCACGCCGGGCCTGTTCGCCCGCGTGCA
GCTGCTTGGCAGCGGCCAGTTCCAGGCCATGCTGATCGATGACAAGGCCGTGCTGACCGA
CCAGGACCGCAAGTACGTCTACGTGGTAGACAAGGATGGCAAGGCCCAGCGCCGCGACAT
CCAGCTCGGCCGCACCGCCGACGGCCTGCGCATTGTCGAGCACGGCCTTGCCGCCGGCGA
CAAGGTGATCATCGACGGCGTGCAGAAGGTCTTCATGCCGGGCATGCCGGTGCAGGCCAA
GGCCGTGGCGATGCAGCCGCAGGCTGCGCCGGCACCGGGCCGCGATGCCACCGCCGCCCT
GAACCACTGATCCGCCGGCTCCTGATCCGCGTCCCCGCTTAGCTGCCGGCGCCAGCGGCA
GCCTTCCCTGCCTTCGTCATCCCGGCGAGGGGCAGGGTGGCTGTTGCCCGCCGGACGCCT
TTCCCAGGAATTCCTCCATGGACTTTTCCCGTTTCTTCATCGACAGGCCGATCTTCGCGG
CGGTGCTGTCGATCGTGATCTTCGCCGCAGGCCTGATCACGATTCCAATCCTGCCGATCA
GCGAGTACCCCGAAGTGGTGCCGCCGTCGGTGGTCGTGCGCACGGTGTATCCGGGCGCCA
ACCCCAAGGTCATTGCCGAGACCGTCGCCACGCCGCTTGAAGAAGCGATCAACGGCGTCG
AAGGCATGATGTACCTGAAGTCGGTTGCCGGCTCGGACGGCGTGCTGCAGATGACCGTCA
CCTTCCGCCCCGGTACCGATCCGGACGCGGCGGCGGTGAAGGTGCAGAACCGCGTGGCGC
AGGCGCAGGCGCGCCTGCCCGAGGACGTGCGCCGGCAGGGCGTGACTACGCAGAAGCAGT
CGCCAACCTTCCTGATGGTGGTGCACCTGACCTCGCCGCAAGGCAAGTACGACACCCTGT
ACCTGCGCAACTACGCCCGCCTGCACGTCAAGGATGCGCTGGCGCGTATTCCGGGCGTGG
GTGACGCGCAGATCTTCGGTGGCGGCGACTACGCCATGCGTGCCTGGCTGGACCCGGACA
AGGTGGCTTCGCGTGGCCTGACCGCCAGCGACGTGGTGCGTGCCATGCGCGAGCAGAACG
TGCAGGTTTCGGCGGGCCAGCTCGGCGCCGAACCGTTGCCGAACAGCCAGTTCCTGACCC
TGATCAACGCCCAGGGCCGCCTGAAGAGCGAAAAGGAATTCGGCGACATCGTGCTCAAGA
GCGGCACCGATGGCGAGATCGTGCGCCTGGCCGACGTGGCCCGCCTTGAACTGGGTGCCG
GTGACTACACCCTGCGCTCGCAGCTGGATGGCAAGAACGCGGTCGGTATCGGTATCTTCC
AGTCGCCCGGTGCGAATGCGCTGGAGATTCGTGACCAGGTCATCTCGACGATGGACGAGA
TGCAGAAGACCATGCCGGCCGACGTGAAGTACGAAGCCGTGTATGACACCACCATCTTCG
TGCGCGACTCGATCAAGGCCGTGGTCTCCACGCTGCTGGAAGCCATCGCCCTGGTGGTGC
TGGTGGTGATCCTGTTCCTGCAGACCTGGCGTGCGTCGATCATCCCGTTGATCGCGGTGC
CGGTGTCGGTGGTGGGTACCTTCGCCGCGTTGTACCTGCTGGGCTTCTCGATCAACACGT
TGAGCCTGTTCGGCCTGGTGCTGGCGATCGGCATCGTGGTCGACGACGCGATCGTGGTGG
TGGAGAACGTCGAGCGCAACATCGAGGAAGGCCTGTCACCCACCGCGGCGGCCCACCAGG
CCATGCGTGAAGTGTCCGGCCCGATCGTGGCGATCGCGCTGGTGCTGTGTGCCGTGTTTG
TGCCGATGGCCTTCCTGTCCGGCGTCACCGGCCAGTTCTACAAGCAGTTCGCAGTCACCA
TCGCCATCTCCACGGTGATCTCGGCGATCAACTCGCTGACCCTGTCGCCGGCCCTGGCCG
CGCGTCTGCTGAAAGCCCATGGTGCTCCGAAGGATGCGCCGAGCCGCCTGATCGACCGCC
TGTTCGGCTGGGTGTTCCGTCCGTTCAACCGCTTCTTCAAGTCCAGCTCGGAGAAGTACG
AGCGTGGCGTAGCCCGCATCCTCGGCCGTCGTGGCGCGGTATTCGTGGTCTACGCGATCC
TGCTGGTCGGTACCGGCGTGATCTTCAAGCTGGTGCCGCCGGGCTTCATCCCGACCCAGG
ACAAGCTGTACCTGATCGCCGGTGTAAAGCTGCCGGAAGGTTCGTCGATCGCGCGCACCG
ATGAAATGCTGCGCAAGGTCGCCAAGATCGCCCAGGAAACCGATGGCGTGGCCCACACCA
TCTCGTTCCCGGGTCTGAACGCGCTGCAGTTCACCAACACGCCGAACACCGGTGTGGCGT
TCATCCCGCTCAAGCCGTTCGCCGAGCGCCATGGCCGCACCGCCGCACAGATCAATGCCG
AGATCAACCAGAAGATCGCCGGCCTGCAGGAAGGCTTCGCGTTCGCGATGATGCCGCCGC
CGATCCTCGGCCTGGGCAACGGCAACGGCTACCAGATGTTCATCGAGGACCGTGGCAACC
TGGGTTACGGCGCGCTGCAGAATGCGGTGCAGGCAATGCAGGGCACCGTTGCGCAGACGC
CGGGCATGGCCTTCCCGATCAGCAGCTACCAGGCCAACGTGCCGCAGCTGGATGCCGAAG
TGGACCGCGTCAAGGCCAAGGCGCAGGGCGTGCAGCTCACCGAGCTGTTCGACACCCTGC
AGACCTACCTCGGTTCGGCCTACGTCAACGACTTCAACCAGTTCGGCCGTACCTGGCAGG
TGATCGCCCAGGCCGACGGTCCGTTCCGCGAGACGGTCGAGGACATCGGCAAGCTGCGTA
CCCGCAACGACCGCGGCGAGATGGTGCCGATCGGTTCGATGGTCACCATCAAGCAGACCT
TCGGCCCGGACCCGGTGCTGCGCTTCAATGGCTATCCGGCAGCAGACTTGGCCGGTGAGG
CCGACCCGCGCCTGCTGTCCTCGGCCGAGGCGATGAACAAGCTGACCGAGATCGCCGGCA
AGGTGCTGCCGGTGGGCATGACCACCGAATGGACCGACCTGAGCTACCAGCAGGCGACCC
AGGGCAAGGCGGCCTTCATCGTGTTCCCGGTGGCGATCATGCTGGCCTTCCTGGTGTTGG
CCGCGCTGTACGAGAGCTGGTCGCTGCCGCTGGCGGTGATCCTGATCGTGCCGATGACCC
TGCTGTCCGCGCTGTTCGGCGTGTGGCTGACCGGTGGCGACAACAACGTGTTCGTGCAGG
TCGGCCTGGTGGTACTGATGGGCCTGGCGTGCAAGAACGCGATCCTGATCGTCGAATTCG
CCAGAGAGCTGGAGATGGGCGGCAAGGGCATCGTTGAAGCCGCGCTGGAAGCCTGCCGCC
TGCGTCTGCGCCCGATCGTGATGACCTCCATCGCCTTCATCGCCGGTACCGTGCCGCTGG
TGCTGTCGCATGGTGCGGGTGCCGAGGTGCGCTCGGTGACCGGTATCACCGTGTTCGCCG
GCATGCTGGGCGTGACCCTGTTCGGCCTGTTCCTCACCCCGGTGTTCTACGTGGCCCTGC
GCAAGTTCGTCACCCGCAACGGTGGTGGCCAGCTGGTGCAGCACGGCGAGCCGACCATCC
ACCACTGACATGGAACCCCGTCGCCGCCGGTCACTGGCTGGCGGCGGCTTTCCCCTCACA
AGGCATGCATCCATGAATACCCATCAGAACAAGATCGCGCTGGTCACCGGCGCCACCCGT
GGCATCGGCCTGGAAACCGTGCGCCAGCTGGCCCAGGCAGGTGTGCACACGCTGCTGGCC
GGTCGCAAGCGCGATACGGCGGTGGAGCTGGCACTGAAGCTGCAGGCTGAAGGCCTGCCG
GTCGAAGCCCTGCAACTGGACGTGACCGACGCGGCCAGCATCGCCGAAGCGGTGGAGCAG
GTGCGCCAGCGTCATAGCCGCCTCGACATCCTGGTCAACAATGCCGGCATCATGATCGAG
AACCCGGCGCAGGCGCCGTCGGAGCAGTCGCTCGACACCTGGAAGCGCACCTTCGACACC
AACGTGTATGCGCTGGTCGCAGTAACCCAGGCATTCCTGCCGCTGGTCAAGCAGGCCAAG
TCCGGGCGCATCGTCAACGTGTCGAGCATGCTCGGCTCGCAGACCCTGCACGCGGATCCC
TCATCGGGCATCTACGACTTCAAGATTCCCGCCTACAACGCGTCCAAGGCCGCGGTGAAC
AGTTGGACCCTGAGCCTGGCCTACGAGCTGCGCAACACCCCGATCAAGGTCAATACCGTG
CATCCGGGTTACGTGAAGACCGACATGAACGGCGGCAACGGCGAAATCGAAATCGCCGAA
GGCGCGCGCTCCAGCGTGCAGATGGCGCTGATCGGCGAATCCGGTGCCAGCGGCAGCTTC
ACCTACCTGGGCGAGGTGCTGCCATGGTGATCCGCACGTTGGCGATGGCCGTCTCCAGCC
TGGTGCTGGCAGGCTGTGTCAGCGTCGGCCCGAACTACAAGGCACCGGTGCAGGAACCGG
TGGTCCTGCAGAGCGCACAGCAGCCGGTCTTCAGCAGCGTTTCGCCGGTGGCCAGCTGGT
GGGCGCAGTTCGATGATCCGGTGCTGGAACAGCTGGTGCATGGCGCCCTGTCGGACAACC
TGGACCTCCGCGTAGCCGTGGCCCGCGTCAGCCAGGCCCGCGCAGTGTTCGTCGAAAGCC
GTTTCGACCAGGCGCCGCACATCACCGCTGGCGGCAGCTACGACCGCCGCAAGCAACCCG
ATCCGCAGCTGGGTGGGCAGCGGGTGTTCAGTGAAAGCTACCAGCTCGGCTTCGACGCCG
GCTGGGAGCTGGATCTGTTCGGCCGCAAGCGCCGTGCCGCTGAGGCCGCCCGCGCCGACC
TCGGTGCCGAGCAGGCCAACCTGGCCGATGCGCAGGTACTGGTCGCCGCCGAAGTGGCAC
GCAATTACTTCGAGCTGCGCGGAACGCAGAAGCGCATCGCGGTGGCCCAGCACACGCTGG
AAAACCTGCGCGATACGCAGAAGCTGACCGAGGCGCGCTGGGAACTGGGCGCGGGGAGCG
AGCTGGATGTGCAGAGCAGCCGCGCCCGCCTGAAGGCGATCGAGGCCGACATCCCGTTGC
TGGAAGTGGCCGAGGCGCAGTCGCGCAACCGGCTGGCCGTGCTGCTCGGCCAGCGCCCGG
AAGTGCTGACCGACATGCTCGCGCCGCACGACGTGCCGGCCTTCGCCAAGGCGCTGCCGC
TGGGCGATACCCGCGAACTGCTGCGCCAGCGCGCCGACGTGCGCGTGGCCGAGCGTCGCC
TGGCCGCTGCGACCGCACGCGTGGGCGTGGCCACCGCGGACCTGTTCCCGCGGTTGTCGC
TGTCCGGCTTCGTCGGGTTCCTCGGCGGCGATGCCAGTGGCCTGGTCAATGGCAACAACA
AGGCCTGGTCGCTGACCCCGTCGCTGAGCTGGGCAGCATTCGACTTCGGTACCGTGCGTG
CACGCCTGCGTGCCAGCAAGGCTGAAGCCGAAGGCGTGGCCGCGCAGTACGAGCAGGCCG
TGCTGCTGGCGCTGGAAGATACCGAGAACGCGCTGACCCGCTATTCCAAGCAGCAGGCAC
GGCTGGCGATCGTGGTCGAGCAGGCACAGGCCGCACGGCGTGCCGAATCACTGGCACAGA
TCCGCTATCGCGAAGGCTCGGAAGACTTCCTGACCCTGCTGGATGCGCAGCGCACGCAGT
TGGCGGCCGATGACGCCCTGGCGGCGGCCGAGTCCGAAGTCAATGTCAGCGTGGTGGGCG
TGTACAAGGCGCTGGGCGGCTGGGGGCAATCACCGCAGCAACCGAGCGTGGCGCAGGTGC
AGTAACCGCAGGGGACGGAGGCAGTGGCTTCCGTCCCCTCCTGCTTTCAGGGCCACTGAT
TGGCCGGCACCTCGCGCTCGCGCATGCGCACGATGCAGAAGCGATGGCCGGTCGGTGCTT
CCATCACCCACCAGCGTTTGACGAAGCCTATCCGGCGCGCGCCGAGCTTCTCCAGGCGGT
CGGCCTCGGCATCGATGTCGTCGCTCTCGATGTCCAGGTGCACCCGTGACGGGTGATCGA
CCCGCTGGACTTCCACGTTCAAGCCCGCCGGTGCACCCAGCAGGTCGGCATACTCGGCGC
CCCCTTCGACACGCGCCGCCTGTGCCTGCAGGCCGAGCGCGGCGGCCCAGAAGCCGGCAC
CTGCGTCGGCGGGAAGGTCCTGGCAGTCGATGATGAATCCAGCCAGCCGGCTCTGGTGGG
CCATGTCCTGCTCCGCAGTTCGGGGGAGGAGGCAGGGTAACGCGATGCGTTCCGCGTACA
TCTTCACCTTCGTGACGTTTCTGACTCTGCCGGAATGCCGGCCCGACGTGTAACAAGTGG
GTCAGGCACTCGGGAGGACAGGCGATGGCGGATGGAAGGCGGGATACCCAACGGATGTTG
TTCGGCGATCCGGGTCCACCCGGTGCGGGTCTGTCAGTGGCGGTCGTGGTGCTGCTGGTG
CTGGCGACGATGGCGGCGGCGGTCGGTTTCCTGCGCCTGCAGGATTCGATGTTGGGGCTG
GGCCTGATTGGCGTGGCCGTGTTCCTGGCGATCGGGGCCCGCATCTGCCAGGCGCGCGAC
CAGCATCAGGCGCTGTATCGCCTGCTGTCGCGGCAGCCACCGCCGTAGCGAAGGCTGCCG
TGGCTGCTCAGTGCCTGGGCCAGTCCAGTTCGACCACCAGCGGGAAATGATCCGATGGCA
GCACGCCACCGATGCGGCGGTCATCGGTCAGGAAGCTGCGCGCATGGAAGCCGCGCACCA
GGACCCAGTCCAGCTGCACGGTGGCCTTGCCGGTGAAATCGTGGAAGGTCAGCCGCGGGC
CCTGCGGAGCCTTCACCTGGGTACGGGTGTCCTGCAGCACGCGGGTGAATGCCTTGTAGG
TGTCGCCGCCGGGTTCGCTGTTGAAGTCGCCGGTCAGCACGACGGGCAGATCGGCCGGCA
GGTTGGCCACGCGCTTGCCGATCAGTTCGGCACCCTTGACCCGCCGCGGCTCGTCTTCGT
CGCGGTAGGGCAGGTGGGTGTTCATGAAGTAGAAGCGGCGGCCGTCGTCGATGCGGCGGA
ACAGCGCCCAGGTGACCATGCGTGGATACAGGTTGCCCCAGGTGATGCTGCCGGGCACAT
CGGGCGTATCGGACAACCAGAAGTTGCCTGATTCCTCGATCGCCAGCACCTTGCTGTCGT
AGAACACGCCCATGTGCTCGTCGCCGCTGCCGCCGCGGCGGCCCTCGCCGAACCAACGGT
AGCCGGGGAGGTGCCCTGCCAGGTACTCGGCCTGCTCCTGCACCAGTTCCTGGGTGCCGA
TCACCGCCGGGTGCGCATCGAGGATGACTCTCACCATCGCGTCGCGACGGTCGGGCCAGC
GCTTGCCCGGCTCGGTATCGGCCGGGGTGCGCACATTGAACGACATCACCTTCAACGGCG
CGGGGGCTGCGGCCCAGGCGCTGGTCGCAGGCAGGGCAAGCGCCAGCAGCGCAGACAGTA
CAGGGCGACGGAAACGCGACAACATCGTGGAATCCCTCCATTCCATGAAAACGGTTTCAT
AGAGCATCGCACGGATTGCCTGTTCATGGCTGTGCGCGCGCTGGCGGTATCCGCCGGTCG
CCGCGGCGTATTCAGCAGGGCCTTTGACAGCGCATTGACCCGCCCGCGCGGGCCTGCGTG
CTAGAACGGCGCTGCCGGCCACTGAACCCGGCACCGCAGCAACCATCAACGGAACCACAA
GGAGCTGTGCCATGACACGATTGATTCGCGCCCTGCAGGTGTCGCTGAACCTGCGTTCGG
ACAATTCCACGCAGTGCATCCGTTCCAAGTATCGCTACTGGAATATCTTCTGACCGGAAG
GACTCCACGTATTCGATGACATCGCCAGGGAGGGTCGATGATCTTCCCTGGCATTGGAGG
CAGGGCATGGATGAGCGTGCAGCGGATGCGGAAGTGGTTTCCATCGACGACCTGCTCGAA
CGCGTGCGTCGCGAAGGGCCGGTACTGCGCTTCAACAATGATGTCGTCGGCATCTTTGAT
CCGGCCCTGGCGGTCAGGATCGACAAGGCCAACACCGACCGGCACACCGTACCGGATTCA
CTGATTGATTTTCTTGGGCTGCGCAGTGGCAGGGACCCCGTTGCGTGGCGCGAGGTGCGG
GCGTTGCTGAGCGAGCAGGCCGGGCGGCTGGCCAGTCCCGGCCACATGCGCGACCTCTAC
ACGCGCATGCACGGCTTCCTTGCCCAGCGCGCGGACAGGCCGCATGACCTCAGCGAACTG
AGCTGGTGGACGATCTCGCAGTCGCTGTTGCCGATGCTGATCGACGGCCTCAGTCGATCC
GACGTCGATGCGCTCATCGGTGAGCAGAAGACCCGATACAACGCCATCGTGCTGCAGAAC
TTCTCGTTCTGGCGGCGGATCATCGACTTCCATCTTTCCCGCCGCGCGGCGCGCACGGTG
TCGCGGCACATCCGGCGTCGTGCGCGCCAGACCGTGCCGCGCGAGGACTTCCTGCAATCC
CTGCTGCCGCTGGTGCAGCGGGTCGGGGTGGACCGCGTGGCCTATCTGGTGTCGATGGTG
CTGGCCGGCATGTCGGGCCTGCCGGGCATCACGGCGGCCAGCCTGCTGTACGCGATGCAT
CGATTTCCGCACTGGCAGGCGCGCATCCGCGAGGAAACCTCGGCGCTGAGCCTGGAGCAG
TTGTATGCGCTGCCGATCAAGTCGCTGCCGTGCACGTCGCGTTTCGTCAAGGAAACCCTG
CGGCTGTGGCCGGGACTGTTCGCCCTGCATCGTCCGGCCTCGCACGATATCGACATCGAG
GGCGTGTGCATCCGCAAGGGCGGGGCATACGAGTTGTCGTCCTACTTCCAGCATCATTCG
CCGGAGTACTGGCAGAACCCGGACAGCTTCGATCCTGATCGCTGGTTGCCGGAGCGACGC
CAGGCCAACAAGGGCGCCTACGTGCCCTTCGGATTTTCCTCGCGGGCCTGCATCGGCAGT
GCGGTCGGCCACGCGCAGCTGCTGCTGTTCTGCGCATTGGTGACCCGCGATTTCGAGTTG
ACGGTGCAGGATGAGCCCACGCCGTGGATGCAGCTGGAAGGCTTTGCCATTCCGGTCGAT
TTCATCGGTACGCTGACGCCGTGGCACGCCTGACAGCATCTGTACTGCCTGGCTCAGTCT
TCAATCTCGCCACGGCGGCCTGCCGCGCGCACCGCCTGCGCGGTGGTGGCCACGCCGAGC
CGTTGTCGCGCTCGCCGCAGGTGGTTCTCCACCGTGCGTGCAGACAGCCCCAGCGTGGCC
GCGATCTCCGCCTGGCGCCGTCCAGCAGCGACCCAGCGCAGCACCTCGCGTTCGCGTGCG
CTCAACGCGCCTGCGCGAACATCCGCGGGCGCCTCGGCGAACTGGCGCGCCGCACGGAAG
GCTGACGTTCCGACCATTTCCAGCAGCAGGCGCGCGCTGGCGGATGCATCAATCGAGGTG
CCGGCGAAACTGACCGCACCCTCCAGGCCGGTCGGGCCGAACACCGGCACCTGCAACCCA
TGCAGGCCATCGCCGCGCGGCTGCTTCACCACCTGATAGCGTTCGCCGCGCACGCCCTGG
CGCTTGCTCCAGAAGAACGGCGCATTGCCGTCCAGTACATGGCGGTTGACCGGGCAGGCA
TGCAGGTAGCGGGCAAGTCCGGTATCGCTGCCGTCGCCGAACCAGTCACCCTCGATCCAG
TACACGCGCTGCGCGTCGCGTTCCAGCCCGGTCCCGGTGGCAAACACCAGCAGTCGATCG
TAGCCCAGGGGTGAGGCGGCGGCGCGCAGCACGCCGCCCACCGCGGGCAGTGACCGCGCC
TGTTCCAGTTCCAGCAGCGCGGGCACCAGCGCAGGCATGTGCTCAGCGCCCCGCCAGTGC
ATCGAGCAGCGTACGCGCGGCCAGCTTGCCCAACGCGTTGCCGGCCAGCGGACTGTCGCC
GGTCAGCAGCAGGCGATCCTGCAGCACGCTGCCATCGATGCCCTCATTGACGATCTGCAC
GCCCTGCTGGGCCAGTCGTTCACCGAAGAACCAACGCAGCTGCCCCGGCATGTAGCCGAT
CTCCGGTGTCTGCCGGTCCATTGCGTCGGGGAAGGCGCAGATGCGGTAACCACGGAACAG
CGAGCCACCGTCGGCTTCGTCGACGCCCGCCGCCAGCAGCGCCGCCGGGCCATGGCAGAG
CGTGATGATGTGGCGCTGCCCGGCCATGGCCCACTGCAGCGTGGCCTTCACCGCCGCGCT
CTCCGGCAGGCCGATCAGTGCGCCGTGGCCACCGGGAATGAAGATGGCGGCATAGTCCGA
ATCGGCTCCCAGGCCGGCCACCACCTCATCCAGCTGCAACGGCTGGCGGAAGCGCGCCTC
ATAGCGTTCGTACAGGGCGCCGATCTCGCGGTCCTCGCGCGGGAAGGCCCACCACTCGAA
CTTCACGGCGTTGCCGGACAGCGTCGCCACGTCGATGTCGAAGCCGGCCTTGTCCAGGTG
GTACATCGGCAGCAGGGTTTCCACTGGGTGGTTGCCGGTGGAGAACAGGTGGCCATTGGC
GGTCGGCAGATAACGCTCGTCGGCGGCGATCATCAGCACCTTCCAGCGGCCATCGCGGCG
TGCATCCGGATAGTCGGCCCCGGACAGGTCGCTCCTGGGCGATGTGAACTGCGACAGCGA
GTACGGCGACGGGAAGAAGGCATCGCGCTCGGCCGGATCGGGGCTGGGCTGGCGGCTGGG
CTCTTGCGTGTTCATGCGGACCTCCGTTGGGGGAAAGTGAGCCCAGCATAGGAGGCCGCG
TGCGCAGGCGCGATGAGGGATTCCCCTCAATGGACCACCACCCGGATGCTGCATCGCGCC
ACCGGCCCGGTTGGACAGCGGGATTATGTCGTGTTATCTAGCCGGTGCCGGGATAATCCC
GGCATAACCACACAGCAAGCAAAGGAATGAAAATGAAAAGATTCGCCCGAGCATTGCGCG
TCACTCTGAATATCCATCCGAACGAGAAGAGCAGTGTGTGGAATACCTGGCCGCTCTGGG
TCGAGTTCTGATCCCGCGGGGCAACCCCGCGATTGAGCGGTAGCAAGACGAAGGGACTCG
TCTTTCGAGTCCCTTCCTGCCGGAGACGCACTGCATGCAAGGGATGTCGAATGAAGGCAG
CGCCATTGCTGCCGAGCGCTTGGCTGCGCGGGTGGAGCGCGAAGGACCGGTGCTGAAACT
GGAAACCGGCGGTATCGGGGTATTCTGCCCAGAGCTGGCCGGCAAGGTCGACAAGGAGAA
TTCCGAGCACCTGTTCGTGGTCGAGTCGCTGGCCGACCTGTTCCGCCGGCACGAACGCGT
GCGCTGGACCGAAGTGCGCAGCCTGATCGCGACCCGCAGTGCTGAGCTTACCGGAGCGCA
GACCCTGGAGGCGCTGCAGTCGCGCATGCGGCAGGCGTTGGACGCACTGTGCGGGCGCGA
GCTGGATGCCACGCCAGCCGTGTGGAAGGTGATGGCGCATCCGCTGGTGCCACTGGTGAT
CGACGGGCTCGACGCGCGCGGTACCGAGGCCATCGAACGCGCCCTGCATCTGCGCTACAC
CACCCAGGTCGAGCAGGTCATCCATCGGCGTCATCTGCTGCGCAACTTCCTCATCGGTCG
TGGCGAATCGCGCACGATTCATTCCGAACTGAAGCGGCGCGTGCGCGATGGCCGTACTCC
GCTGGACTACGCGCAGTCATTGTTGACCCTTCGCGAGCGCATCGGCCTGGACAAGGTCAC
CTACCTGGTCACCGTGCAGCTGATCGCCATTTCCGGGGTGCCCGGCATGATGGCCGCCTG
CCTGCTGCTGGCGATGCAGATGCATCCACACTGGCGCCAGCGCATCGAGGAGGAATTCGC
GCCGCTCTCGGATGCGGAGATCCATGCGCTGCCGATGGCCAGGATTCCCTGCACGATGCG
CTTCCTGAAGGAAGTGATGCGGCTGTATTCCACCCCCTTCAACAACCGTCGGGTGGCCGC
CTGCGATCTGCAGGTGGAAGGGCAGGCCATCGCCGAGGGCACGGTGTTCGAGCTGAGCTC
GTTCATCCAGCATCGCTCGGCGAAATACTGGGATGACCCGCTGCTGTTCGATCCCGATCG
CTGGCTGCCTGAGCGGCGCAAGCGCACGGCCGGCATCTATGTGCCTTATGGCTTCCCCAC
GCGCTCGTGCGTGGGATCGGCGGTGGGCAACGCGCAACTGGTACTGCTGTGTGCGCTGCT
GGCGCGCGAATTCCGTTTCACCCCCAGCGCCGACTACCGGCCCGAGGTGCGCATGGAAGG
CTTCGCGATTCCCGCGGCGCTGCACGGCACGTTCTCGCGCCATGAGGCCGGTGCCTGATC
TGCAGGGGCGGGCGGCTTACTTTGCCGTACGCCCGTGTTCCTGCATGTCCTCATGCAGGA
TCCGCCGCAGCTCGACGATGGCCGGCGTGGCTTCCTGCACGCTGTGACCGGACACGATCA
CCTTCTCCGAAACGGCGTGTGGCAGGTGCGAGCTCCAGTAGGGCACCAGCCCGTCATCGG
TTTTTTCCAGTGGGCCATCGGCCTTGGCGCGGGCGATGATCGAGTGGTAGTGCACCTTCG
GTGACATCGGCAGGTCGGCCACGGCGCGGACGAACGGGTCGTCCTTGTCCAGGTTCTGGA
TGCTGTTCATCTGGTAGCCGTGCTTGCCATCGTTGCGATCGATCCGGCCGTCGTTGGCCA
GCGTCGCCACGTCCTCCAGCACGGTCAGCGGCAGCCGTACCAGGCGGCCGATCCAGCGGC
CGAGGCGGGTACCGGCCACGTCGGTGCCGCGATGCGGTGTGGCGATGAACACCACCCGCG
ATACTTCCGGTTCCGGCAGGAAGGTCAGTACCGGCGCGCCCTTGGTGCGCAGCAGCTCGC
GCTGGGCGGGCGTCATCTGCGCGGTGGCCAGCAGAGTGTCGACCAGGTGGTCGCCGGAGG
AAGAGACCATCAACCGCGCGATCACCCCGCCCATGCTGTGCCCGACCAGCACCATGTCAT
GCGAGGCCTGCGCCTTGCCGCTGGGGTCGAAGTGCTTGAGCACTTCGGCCAGCGTGTGGC
GCATCGCATCGTGGCTCATCGCGATGGGCATGTTGGTCGGGTAGTAGAACTGCCAGACCT
GGAAGTCCTGGCGGATCTCGTCGTCGCGCATCAGTTCGTTGGCCACGTTCACCCAGGCCT
CGGGACTGCTGGCCAGGCCATGGATCATCAACAGCACGCGGCGGTTCGGGTCGTAGGGCT
GCATCATGTAAAGATGCGGCGCGTCGATGCCGCCCTTGCCACCAAACAACGAGCGCAGCG
ACTGCTGGCTGAAGTTGGAGCGCGCCAGCCACAGTGCGTAGCCCGCAGTGAAGTTGGCCG
CCAACGGCACCTGCTGGCCGTGCAGGGTTACTTCCGAGACCTGGTAGGGATCGTGGATCT
CCAGTTCCGGCTCGTCGTCGTGCAGCACTTCCCACAGGTTCTTTCCCGAGAAGCGCAGCA
GCACCGTCATCGAAGGCGAGGGCATCTCGCTCCAGCTCTGCGCGGCCGGGGTGCTTGCCT
GCGCGGCGGGCGTCGCTGCCGAAGGCGGGGTGGCCGTGCTGCCAGCCGGATCGTCCATCA
CCGCCACCAGCTCGGCACCGAAGCCATCGCGGCGATGCACGCTGCGCAGCGTACCGGTGA
ACGACAGCGAGGCCGCCGGTACCAGCTCGGTGGGGGTGCGCGTGTCCAGCGGCGATGCTT
CGCCTGAAGGGGCCAGCACGAAGGTCCAGCGGCCCAGCTGGAAATGGCTGGCCTGGCTGT
GCACGCGCCCGGTGGCGTACGCGTTGTACAGCTGCACCGAGGCTTCCTGCACAGCCAGGT
TGTAGTAGTCGCGCACCTGGGTCTGGCGGTCCTCGAAACCACGCTGGTTGGCGGTGCGCT
CGGTGAAGAACAGATAGGCATAGGCCTGGCGCGCGACCTGCATCCACGCATCGAGGCGCG
GCTGGAAGTCGGCATCCAGTTCGGTGATCGCGGTCTTGGCGCGGCCGGATGCCGAGTACT
CGCGCTTCGGTGCCGGCAGGGTCATCGCATGCTGCAGCCACAACTCGGCCAGGCTGGAGC
GCTTGTCTTCCTCGCGCACCACGATGCTGCTTTCCATGGCCTCGATGCAGGGCAGGCCGG
GCTTGGCACAGACGCCCTCATCGAGCCCGGCCACGCGCAGGGTCTCGGTGGTCGCCGCGC
TGAGCTTGCCGGAGGTGAGGATGTCACCGCGCTTGAGCGCGATGTACTGGCCGGGCGTGA
CCGAGGCGACCTGCACCGACGGTCCGAACTGGCGCAGCGTCGCGCAGCCCCCCAGGGTGA
GCAGCACGGTGATGATGAGGGTCGTGCGGCCGATGAAGCCCATGCCCGTGGTAGCCATAC
GATGCTCCTGCGCGGTGGCGTCACTCTAGCGGCCGGCCTGTCAAAGCGGAATAGACCGAA
CGGTCGGTTTGGGCCTGGCCGCCGTGGGCGATTCAGCCATTCCCGTGTGACACTGCGGCG
AATGGAAGGGACACGGTGATCGCGATGGCCTGGCTGGAAACCCGCATTCCCCCGCCCGTG
GTGATGCTGCTGTGCGCCGCTGCGGGCTTTGCAGCACGCTGGCTGTGGCCGGGTTTCCAC
CTTCGGGTGCCGGTGCCGGTTCTGCTCGCAGGCGTGACGGTGACGCTGGGTGTCGTGCTC
AATCTGCTGCCCAAGCTGTCTTTCCAGCGCGCCGGTACCACCGTCAATCCTCTGCGACCT
TCGGCGTCGAGCGCGCTGGTTACCAGCGGAATCTACCGCCGCACGCGCAATCCGATGTAT
CTGGGCCAGGCGTTGGTCCTGCTTGGCGCCATGGTGTACCTGCAGAACCTGATCGCGCTG
CTGGTGGTGCCGCTGTTCCTGGTGTACATCACCCGGCTGCAGATCCTGCCGGAGGAGCGG
GCACTGATGGCCCGCTTTCCCGAGGCGTACGCGCAATACCGTCATCGCGTGCCGCGCTGG
CTGTAGCGTCGGCTACGCCATCAGCGGCTGATCTGGCACTTCATCGCAGCCGAATAACCC
TCGTAGTCGTCGCCCGCGATCACGTGCAGGGTGTGGCGCTTGTCGATGCGCTTCACGTAC
GACGGCTCTTCGGTGTTGGCATGCTCGTTGACCTCGGTCACCGACCAGGCCTTGGCCAGG
CGCTTGGAATCGACGCCGTTCAAGTACACGAAGAGGCTCTTCTCGCCTTCGGCCACGTTT
ACATCGGCACTGGTGACCGTGCCGCCAAACAGCGCGACCGGCTTGTCCTCCGGCTCGAAG
GTGCCGCCCGGTTTCTTGGCCAGGCCGGCGGCCTGCAGCGCATCGATGGCGTCGGCCGCA
CTGAAGTTCGAGCCGGCCTTGCAGGCCAGCAGCGCTTCCAGCGTGGCGGTGCCGGGGGGC
GCGATGGCCGGCGCCGCAGCGAGCGAGGCTGAGGCTGCGGCGAGGGTGGTGAGGAGCAGG
ACGAGCGTGGTTGTGGCGGTTTTCATTGCAGATCCTTCTGGCGGCAGCAGGCCGGGGCAA
TGCAGCGATGGAGCGAAAGCTCCATCCCGATTATGCCCCACGCTTCCCGCACGACGAGCA
GGCACAAAAAAGCCGGAACCCCCTCGACGGGAGATCCGGCTTCTTGCGGCCTCGACAGGC
CATACAGATGGTGGAGGTGGGCGGAGAGGTCTCAAAAGACCTGTAACTCACTGATTCCAC
TCATAATATTGGGGTGGCGACCGTTAGCGCGGCGATACCTCAAACGATACATGATCCTAA
TTTGGTTGGGCGGCGCAGCGCAAGCCTTGGGCATCGGCGATACTGACAACCACGCCAAGA
CATCTGCAAGGACGCTATGTGAGCACTCAGATTCCTCCACGGGTTCGAGAGGCATTGGAG
CAAGCTAGGGCGGCCAAGCTCGCCCGAACTGCTCCTGATGAGGCTTTCTCTGACCTGCTG
ACACACGAGGTCAACAACGATTGGCTTGGATCGATGCAGGCGACGAACGATCAAATTGCC
AACGCGATGCGTCGGTGGTTCTTGCAACGCTACTGCGATCCCGCCATGGAGACCCCGTAT
AGCAGCGACATGGGGGACTACTTCTATGTGAATGGAGGCCCTTATGATGCTCACGACGAG
TTATACGACCGCTTCCAGAGGCTAGTGGAAGAAGGCCTCATTGAGGCAGTCGCCGATGAT
CTTGTATCGGACCAGGGATTGTACTGGGCACCTACCCAGCTCACCTACTACAGGCCAGAT
GAGGATGTTTTCGTTGATGATCGGAACGAGCCGACCGTCAGATTGGAAGGCCGCTTAGGT
GCTATCAATGCGGTCTTAGGATTAGGTGGTGATGCGTTCGCAGAGGTGACTGCGAGAAAT
TTGGTGTTCGCCTCGGTCATCAGTTCTCTGGAGACATTTCTGTGGGAGACCCTTGTCTAC
TGGGTGGACCATGATGAAGGCGTGGTGAGGCGGTTGATAACTGATCATCCCCACTTCCGA
AATGAAGACGTGAAGCTCCATACCATTTTGGATATCAGCGATCCAATTGGGTTTGCAAGA
ACGAAAATTCGCTCCCACATGCAGACGACTGTGTGGCATCGCTGGGACAAGGTCACCTCG
CTATACCAGTTCGCGTTCAGAATTCGTATCCCTAGCGTGGAGGGGTTCACCGAGGCAATC
AAGATCCGTCATGACATAGTTCATCGAAGCGGCCAGACGGTCGAAGGCGTTGAGCACGCT
GTAACAGTTGAGGCGATCTCGAATCTCTCGGCTCAGGTTCTGGACTTCGCGAACGAGATG
GACCGCAAGATTGCCGATGCTACGGCACCCACAGCTGAGGAAGAAGAACCGTCTGCGGAA
GAGGAGTTCTGATTCGTGCAGCTCACAAAGATCAGAATGCGCACTAGAGTGCTGCACGGA
CTGGCTCTTCTTGTCGTCGGGCCGTGGCTTGCATGGCTGTCGTTCGGTCTGCTGGTTCGG
TTCGAGCAGTCACCAGCATCTCTAGGCACGATCCCCTTTACTTGGGCCTACTACCTGGGA
ATCACGGCGATCCCGATGCTCTTCGGGCTGATTCTTATCGGCTTCGTGCGGCCCTTGTTC
GGCTGGATCATCTACGCGCTGGGGAGTGTATTCATGCTCTACGGACAGGCGGCGTTGTCT
TCGACGCCAACCGCCTACTGACAGGGGTTGCTATGTTGAAAGAGTTTCCTAAGCCGCTCG
CGATAACAGTTGGTGACGTTGTGGGCTCTTACTACTACAGTCATCGGCGCCTGGAGACGA
TGCTGTATGAGGCGGGTGCGTCCGGGGACGTTCCGGAAGGCAACTGCGTCGATAAGGTGA
CGAATTGGCTGATCAGAGAGGGTAGGGAGGACGTATCTAGGTCCTTCTCCATTCTGGGCA
ACCTCATCGAAGACATCATGGATGGCGAAGTCCCGTCTTGGGAGCCAGAGAAGAAGCTCA
ACGCTCGTAAGCGGATCACTGAGGCCCTTGCACGCTACCAGCTGTCTTACGGTTTCGGTG
GCCGCATTCTGGGGGCGCACTCGGTCACTGCTCCGAGCAAGGCGTTCGGCGAAGCGCTAA
AGGAGTTCTCTGTCTCGGAAGTTGAAGAGGAGTTCGAGCGCGCCGTCAGGTTCATTGAAT
CCGACCCAGCCGCAGCGGTTACGGCGGCATGTGCGATTGTTGAGGCGTTGTGCAAGCACT
ACATCGCGACGGAAGGCCTTGAGCTACCTTCAAATCAGACCGTCAAGCCGCTTTGGGTAG
TGGTCGCCAAGCACCTCAAACTGTCGCCTGAGCAGCTGGAAGATGATGACCTCAAGCGAG
TTCTCGCGGGGCTTAGCTCGATCATTGATGGCATCGGCGCCTTCCGGACTCATGCGGGTA
GTGCCCACGGGCAGCACAAGCGCACGTATAAGGTCGCTCCGCGTCATGCTCGGCTAGTTG
TCCACTCAGCGCACTCACTGTGCTTGTTTGTTGTGGAGACCTGGAAGGACCGCAAGAAGA
GCGATACAGGCAGGCTGAAGGCTTAGGGCGGAGCTATGGGGATCGTTGGCTTTCTGAAGT
CGCTTGTGGGGGCAAGGCGTCCTGCCGCTCCCCAAGGTCAGGTGCCGCAAGAGGCTGGCT
ACAAGGCGCTCGAAATCACGCCAAGCGATGACGTGTTCGATTGCTACGACGCCGTATTCG
ACCAAGCGATGGCGAAGGTGTCGGGTCTCCCTGCGGAAGACGTAGGCGCCATCAAGGACT
ACATCATGGCTGTTGAAGGAGGCTTCTTGAATGCTCACGGATACTACGAGCACGTGTGGG
AGAACTACTTCGCAGCCCGTTCTTGGCGATGGCTTGAGCATGAGGAGTGGCTGTCCATTT
TCTCTGAACTGGGTCGCTTCCCGCTCAACTTTCCTCAGCCCGTGCCGTCTCAGCGGCCGT
CCGTTTCTTCATTACTACAGCGGATGAAGGTTGCTGACTTGAAGCTACTGTGTAAGTGCT
GCTCAGTGAGTTTCAACTCAAAGACTAACAAGGCCCAGCTGATTGGGATGCTGGAACTGA
TTCCAAGTATAGAGAAGCAGCCGCAGCTTCAGGCCATCGCGTCTCAGATCAACTCTGAGG
CGAAGCGGTCCATCTACTCTCTACTCATGCGGACAATCCAGTTCCGGGCAATGAGCCTGC
ACAACAAGAGAAGAGCTCACGCCATCGGAGTGACAGAGTTCAGGGTCATGCACACTTTCG
AGCAGGATAGAGAGTTTGTGGAGTTGGCTTGGAGGAGAGTGCCAGATGGACTTCCCCCTT
TGTTTCCGGGCGACATGAGTGGTCTGCGATCAGTGATCCCATCATTTGATAGCTAGACTC
TACGGTTCTCAACACAAAGACTGATGCAGGAATTCCAATCCGAAAGCACGCCCGTGTCCT
TCTCAAGCAATGTGTTGCATTTCTGCTCTACGCAAGGTGTGGCTATTGAAATCAGCCAGC
CTCGGCAATTACCCGAAATCTGAGGTTTCAAGCAATGAACACACAGGGTCGGCGAAACTT
CTTCCTGTCGGTAGCAGGGTGCTTGTGGAGTGATTTCTGAAGATGGTGTTCCCTTCGCCT
TCGAAGGCCAGCCCGGGGCGGATGCACGATCACGGTTAAGCTATATCTAGCCAGGGGGTG
CTTGACGCCCTCGATTCTGCAGCTAGATTCTCGGAATGACCTCCAAATGCCATTCCGCTG
ACGCCGTGCTTATCAACTATCTCTTGGACCTTGGTCTTAAGGTCGAACGCGCAGCACCTT
ATGACGAGGAGATTGAGGGCATAGTTTGGAGGATCGGTTTTACTGATGATGACGGCTCGG
AGCCGCTGCCATTAGAGTTCAGGTCTAGACAAGATGTATGGCGGTGGTGGCGGACAACTG
CCGCTGATTTAGCATTCGCAAATTCTTTTGCAGCTATGATCGGAAAGGCCTGCGGCAAGG
GTAATCAGTCGGCCCACGGCGTGCGAGTATGGGCGGAGAAGGGTTTCGGAGTTCGTCGTC
CTGATTTGGTAACAATGTTGTTCTCGCTGCACAGCTCAAAGCGTGTCAGGTCATTGCCTG
GATGGACGCGGAAGGCCCGGGTTAACACCGAGATGGCGGGATACCCGTGGTCGCTGGATC
GGTTGATACTGAGATACACAGCCCGTACGAAATGATGATTGGACTTCTTTGCATGAAATG
AGAAGATCATGATTCCTGAGGTCGCTGATGTGGACGGGTATGGGACTCAAGTATGCGTAC
GATTCTTCTGACCCTGGGCGTACAGCCGTTAGCATCTTGGGCTGGCTGGCTCGTCACCGT
GGTAAGACGCCGAGATGTTTGTTATGTAATGAAGATTTGGTGGTTAAAGGTGAGCGCTCG
CTACAGGTGGATTGCTATTTTTCCCACCAAATGAATTCAAGTTGCCCTACGATTTCATCG
AAGTCTCCGACTTCGTACATATTAAATGCCCAGATGAGTCCGGGGGCATCGCACGCCTCG
CGTGACTATGCGAGAGAAAATATATTGGGTGTTTATATAGCGATGCGTGGTCTGGAGAAG
GGAGTGGGGTGGCTTGATCTTGAGAAGGCGTGTGACGTTGCTAAGCAAAAGAAAGTTTGG
GATCTTGTAGGGATAACTCCTGAGTTTATACCCGCCATTTTGCTTTCCTGCTTGGATGCG
TGGACTCCTCGCGGGTCAACCGGGCTCGTAGCTTATTTTTTGGAGCCCAGCGCAACTCCT
GGAAGTCATTGGAATTTTGGTGGCGCTAAAAAAACTAAATTGTATGAGGTTGATATGAAG
ACCGGGGATATAAAAATTCATCCCATTGGCATGAAACAACCGAAAAGCAATCTCATCTCT
CGAATAGAGAAGTTGCTCATATGACTATTTTTCACGAGCTGGCGTAATTCAGATTTAAGC
TCTTGGCAGTCGAATGTACAACTGTGAATTGTCCAAGCGATTACTGAGAGCCGAGCCCCG
CAGACGCGGGGCCATTTTTGGGTGCGATACGCCAAGCGGCAGTAGTGGCTCGCTTCAGGC
TGTCTCTGGCTTAGGCGCCAGGCTCACCGACCACTGCCCATTTTCTTCCTGCTTGAGCGA
CAGGAGATCGTAGGTCTTCACCATGTTGAGAAGACCGGAATGCCCATAGATGCCAGGCGA
GAAGCCGGAATCTGCTCGCTTCAGGTATGAGCCTAAGGAGTTGAGGCTTACCTTGCCCTC
TGGGGTGCTACCGGCAAGCAGTGAGACAGCCTCGATGACGAACCGAGGGCGGCGCTTCGG
AAGCGGCGCGCTGCCGGTGGTCTTGGTTTCATTAGTGTGGTCAGTAGGGTGCGTCGGGTC
CTGAAGATCAGGCGGCTCTGGCGATGAGGCTTCTTTTGCGGACCACTCGAAGAACTGATC
GCAGGCATTGCGCAAAGCATCGGGGGTCTTGGCTTCGCCGACGATCAAAACCGTGGCCCC
CCGCTCGCGGAGCTTCCTGCAGAGGTAGGCAAAGTCCGAGTCGCTGGTTACCAAGCAGAA
GATGTCTGCCCTCTGATCGAAGAGCGCCTCCAGTGCATCTAGAGCAAGGGCGATATCGGA
GGTGTTCTTCTTCGCTGCGTATTGGAACTGAAGGCATGGAGTGAATGCCTGGCGAACCAG
GGCCTCTTGCCAAGAGTTGCCTAAGGTAGTGCGATTGCCATAGCCCCTCCGAAGCGTTAC
GCGCCCGGCCTGTGCAGCCATGAGGAGCGCGAAGTCCACGATTTCGGGAGCAACGTTGTC
GCAGTCAATCATTACTGCGACGGTCGATTCTTGCGGTTGAGCCATGTTGATTTCCTTATC
GCGTAGAGCATATATGGTGCGACAGCTTGCCGATGGCTACGTCTTCCGCCGAACGATATG
GTCCCCGGCTGCATCATGTTTCTGGTAGCTAACCCAAGCTTGCCCGTTGCTACCTTTGAC
AATCCTGAGCTTCTCTGGGTCTGCGGTGCTTTCAAAAGCATAGCCAGTCATATGGATCTC
GACCGGGAAGTGACCGAGCGCCTTTCCAGCCACATCCAGTTGCCAATGTGTCTGAATGAG
AAATTCGCCAGGCGCCTTCATTGTCGCTCGTGCATCTGGGGTGACTGAATCGACCTCGAA
CCTATGAATGGAGATTGGGCGTTGGGCGCCCCTTAGAAGGTCGAAGCCAAAGTCAATGTC
TTCAAAGTTCTCGTCAGAAAGGGAGTCTGACGATTCTAAGGTAAAGTCGGATTTGAGCGC
GCGCGCGACCATGTGCAGCCTGCTCAAGCTTCTAATGTGTTGAAATACAGGGAGCATCTT
TTTAATGGGTGAAACCGGGGGCGTCAGAGTCTGACGGGCGCCGTTGAATTCTATAGTCAG
CAGCATTGCATCCTCGGCGGCGATCTGGTCCGCCCAAGTTGCCAAAGGGGCGAGAGAATT
CACCTCCTTTAAAGGCACTCCGTATATCTCGTTCCCCCTGATGCCCAAGCTGATCTCTGT
CTCCAATGTCGAGCCAGCAACGGTCCCACGGATTATTATATTAAGTGCGGATGGGAGAAG
TTCATTGGTGATGCCTATCCCGGCGGCGCCGTTGAATAGCTGGGCAGCTAGGCTTAGCTC
CTGCGCCAAGACCGAATATTCTTGGCCGGGGCAAATGATGACGTGGCCTTGGACGTAAGT
GTTTGACCTCATGGTCACCTTGCCATGAGCAAGTATTGACTTCGTTTGATCCTCGAAGCC
GGGGAGGGGGCCGAGTTTGAAGTCCTTCACGTCAAATGTGCGTGGGAGGCCATACAGATA
TGCGTCCCGGACAAGGGCGATGTTCTCGGCGGTTCCGACCGATGTGAAGGATAGATCCAA
CCGAGAAAGCCTCTTCGAGAGCTCCTGCACTTTCTGAGTCTTGTTCTCGCCGGAGCCGGG
GGGCGCTCTTCGGGCGCTGCGCTTTGCTAGATCAATAGATGGCTGATGCCCGATGGATAG
TGGATCTCGGGTTTGAAGGAGTGGCCCTACGATGTCTCGCAGATAGCGTTCAAAGCCTTC
ACGGTCATTGAGGGCCTTTGAATGGTCGAACGTGACAACACCTTTGCCATCGCCGATCAG
CTTTCCTTGATTGCCCCTCGCCCACTCTTGAGCGTGAACCCAATAGATGGAACGGTCGGG
GGTCACCCTCAAAATGAAGACTGGGAGCACATTGTTCGCATACTGCCGTAATCTGCTTTT
GGAAACTTGAGCGGTGAGGCGGCCTCCTCTGGGCTCGACAGAGGTCCCTTTCACTTGTGC
TAGAAAGTGAATGCCGTGGTAGACCGTGTGATCGGGGGTGATGCAGAGGTCGTAACCAAT
GTCTATCTGATCGTGCCCAACATTCCAGTTCCAATCTACGAAGGCTTGTTCTACTACAAG
CTCTGCTTGTCGACCAGTCTTCTGAGATTTAGGGAAGTTCATCGGCCAGAACGATAAAGG
GTTGCAAGGATGACAGCCTACCACTGACTTTCGGACACATCATGGATAGAACCTCTTCTT
GTCCTTCAAGCAGCGCTTGAACTGCCCCTTAGCATAGACCGGAAGCACCACCGCAGGCCT
GTATCTCTCCAAGGTCTCTATCTGCTTCCTGCGCATCACGGCGGGCTTCTTGTGGAAGTA
GGCCTCGTGAAGCACCGGCACGCGCTTGCTTACAGAGTGGCCGGTGATCAGAGCAATGTC
TTCGTCAGGGACGTTCTGGTGGTGGAGCTCTGTAGCGATGGTGTGTCTGAAGGCATGGAA
CCCGACACCTCTAGGAAAGCCAAGGTCTTTCATGTAACGGCTGAACTGGCTAAGCGCTGC
CAGGCTGTAGCGAGCATTGGTCTCGCCGGTCTTACGGTTCACACCAGCAGATAGGTGTGG
GAAAAGGCGAGGGTGACCGCAGTCCCTGATGTCATCCATGAAGTCTAGGAAGCCTGCGTC
CAACAGGGGCTTCGGGATGGGGATCGTTCGGATAGATGCCTTGCCTTTTAGGCTTTGCCG
ACTCCTGAGCCGGGTCCGGTGCGCTAGGTCAGGGTCTACTGTCTTCTGGATGCGGATACA
CCAGACTTCGCTCTCCTGGACGATGTCTGCGACTTTTAGCTGAGCGACCTCGTTGATGCG
GGCACCTGTGTAGAGTCCGATCATAGGAAGCCACCATCGATGCGGATACTTGCTCGCCCA
GGGAATGAACGTCTTCGGGTCGAAGATGCGGCGGAGGTCGTCTTCATCAAAGAGCCGCTC
TGGCTTGTTGGGATCGGTGACCAGGTCTTTCTTGATCTCTGCGAACGCAGCCATGGGGGA
CGCATCAATGGCCTTGGTCTTGACCAGCTGGTTGAAGAAGGAGACCAGGAAGCGTCGATG
ACGTTCAAGCGTTGCAGGGGCGAGCTGAGGAACATCTAGCTCCTTGCCGCAGGCAATGGC
TTCGTCATAGCTGATACGTTGATAGGCGGGGTCAGAGAAGAGGCCTGGGGGCGACCAGCG
CATGAGGTCCCAGAGCCGGTAGATGTGAGGGTGGTCAATGCGCGAGACGGGGATGTCGCC
GCAAGTCATCTGGAGAAGGCGTAGGGTTCGGGCCGTGGAGTCGATGGTCTCCTGGGCGAG
GCAGCGCCGTTCCCGGTCCCCCAGGTAGTCTTTGATCTCCACTGACAGAAGGCGGGCAGG
GTGGCCTGCGGAGAGTGGCTCAAGGTAGCGCGTGCCTGCGGCATTGATGCGAGAGCGTCG
GGAGCGCTCCATCGCAGCGTTAAGGATCTCTTGCGCATGGATGGCCGCTTCGCGTCCGGT
GATGACAAGCTCATCAATTCGGAAGCGTCCGATCTTGATGCCCTTAAGGTGCAGCGTGTC
ATCGGCGTCTGGATTGAATGGGAAGTCTTGAAGGAAGTTCTTTACTGTTTTTGGCACGGC
ACTGTCTCCTTGGATGATGGGAGCAGTGCTAAGGCCTGGCTTTGATTCGTCAAACGAGAT
CTAGAGGGTTGCCGCGTTGCTTAGGCATTCGCCGGAACGTTGGAATTAGCGCGAAAACTT
TTAGAGGGGATTGGTTCGGTTTGTCTTGCGGGGCGCTGTGGCGTAAGGGTTTTCCTTTGG
TGACCGCTTCTATCTTGCAGTCATTTCTGTACTGTACGATTTTGAGAGTGCTTACGCCTA
AGCGTGCTTTCTTACAGAATAGGCATTTCGAATTTGTGATTGTGCTCTCAAAAATATCTT
CCAGATCATTCCTGTCGCCAGGATTGGATGCTCTTTGGAGGAACGCTAATCGCCACTTTC
TCTCTGGGTCTAGGAGTCAGAGTCTCTGGCTTCTTTTGATTTCTTTACTGACTGCCCTAG
GGGTGTCCATATTAAGCGCACTGCACTGAGCCTCAGCTGCTATCCGATCTAGCTCTCTCC
TAAAGGCTTCTTTTCCTTTTATGCTGTAGATGCGGGACTCCGCCTCCATTGCGTCAGCAT
GAGGAACAAGCGCGGCAAGCACGGCGTCCTTGCCCTCGGTAAATGCGACAACCATTGCAG
CAGTGCAATCAGCCCGCGAGACGAACGAGATCAGCCGCTTGACCACGTCGATGTGTCCCG
CTTCGGCGGCTTCACATATCGCATTCAAACCACATCTTCTGGGCCGTCCAGCGCGTTCGA
TCTCAGGGATAAGCAGATCAACTACTGATGCACGCCCGTTCCTGGCAGCTAGATCCAAGC
CAAGGGTGTAGGTGTCGCCTGGATCTGGAAGCCGAGCTTTTAGTAGGACCTTTAGAACGG
GGATATGCCCAAGTGCCGCCACGGCCGGGAAGACTTGAGTCGCACAGATGATGGATGAGG
ATACCGGTAGCAGCAGCTTGACTATCCGCGCATGGCCGCCCCGCGCTGCTGCGCTCAGTG
CGCTGCTTTCGCGTGCCTTAGGATCGCTGACAGGAATAAGAAGGCGGACAACCTCAGCAT
GCCCTGCCTTTGCGGCCTCCTCTAGCGCCTTTGAGTCGTCGGCCAGTGGATCGGTCACGG
GTAACAGAGCTAACACAGTTTCAACGCTGCCACTTCTCGCGGCATTAGCGAGCACTAGAG
ATTGCTCGCCTGCGGGAGCGGGATCGGATAGGGGTATGAGCTTTTGCACGACTGAAGCCA
TCCCTCTCTTGGCAGCGAAAGCCAAAGGGTAGGGCGTCTTCCTGGGAACTAGCTTGTGAA
AGAGCGCGTCTATAACGTGCTCGCGCTCCGATGAGATGGCATAGGAAACTGCTTCCCAGG
CGAACTCTGATGGCATGTTTGACATCTCAATTAGTGACAGAACCATTGAGATGTCGCCTG
TTTGTACCGCTGTGCTTAGCTCGTTCAATGTTTTCAATTCATACGCTCCGCCGCAAAGGC
TAGGGCTGGGCGCTAGCTTGTCAAACGGAGATGTTGTCCCTCTTCGCTTGCTCTGTAAAA
AGAGGGTGGCAATTAGCTTGTGCCCGGCTGCGGGAGGCGATAGCGTATAGGGCATGGTGC
TACTGGGGTTTCCTAATATCGCCATAGGCCATTGTTTCATCTCATCGCACTTATCTCGGG
TTTTTTAAGAATGACCAAGCCGTCACTCGATTCCATTGCCTCCGCTAAAGCCAAGCTTGC
TGAAGAGCTGCGCAAGCTTGAGGAACAGGAAGTTCAGCTTCTCCAAGAGCAGGCTGCTGA
TGCCTTCGCGGAGGTCGCCAACCTCGTTTCCCAGTACGGTAAGAGCTTCTCTGCGAAGCA
GCGCGCCGAGATCGTCAGCATGCTGGCGGCGGATGTCCCTAAGAAGGCGGGAGGTGTGAA
GAAGGAAGTCGCGCCCAAGTATTGGCTCCCACATACGGGCGAAACCTGGAGCGGCCGAGG
CAGAACCCCTCGCGCGTTCGCTGCATGGGAAGGGACTTCCGCTTACACAACTTGGAAGGC
TTCCCACCCTAACGAGAAATTCCCGGCTTTCCCTGGATAATTCATCCAAGCAGGGGCAGC
TTAGCGCCCCTGCTGTCTCATCTTGGGAGACCGCCTGATCGTCTAATGGAGCCTTGGCTC
TTGGTCCGGCATAACGCTGGCGCTCAACCGTCGTATCTGGGGTGTCGAGATGAAGGTTTT
CATTAGTTCGTTGATTTCCGGGATGGAAGCCGAGCGAGCCGCAGTGAAGCGTGCCGTCGA
GAGGCTGGGGCACGCTCCCATCATGGCGGAGGACTTCGGCGCTAGGCCTAGCTCTCCGCA
AGTTGCTTGCCTTGGCGGAGTGCGAGAGTCCGATCTTGTGATCCTGATCTTGGGGCCTCG
CTACGGTGTGCCCCAGGCGGGCGGGGTCTCGGCTACTCACGAAGAGATTCTGGAAGCGCG
AAACCGGAAGCCGATCCTTGTCTTCCTGCAGGCAGGTGCGGAGCCGGAAGATAGCCAAGT
TGCTTTGATCAATGAAGTCGGAGGTTGGGAGGGAGGCCTCTTCCGACAGGAGTTTGCGTC
CCCAGAGGACTTGGAAGACAAGGTGACCCGCGCCATTCATCGGCACGAGCTGGCGCACGC
TGTAGCGCCCCTGAATCCAGATGAGTTGAAGGCTAGGGCGACTAGGCTCTTTCCTGCCCT
GGAGAGGGGGTATGGGGCGAACACGCTTCAGCTGGCAATAGCCAGCGGTCCCGTCTCAGC
TATCCTTCGACCCGCAGAGATGGAGGCTCCTTCCCTGATTGCGGAGATGCAGCAGAGCGC
ACTCTTTGGCGCACATCCAATTTTTGATCGGGCGGCCGGTAGCCGATCTCGGTTGGAGGG
TGAGGCGCTCGTTGTGGACCAGGATGACGGCCACAGGTCTGGGGCATCGGTGCGCCTTTG
GCCAAACGGTGATCTGTCAATCAGTCTTCCCGTGCCGCCTCCCGCGCGCGGGATGGGGCT
GCCAGTGGTCTTGGAAGAAGACGTAGCTAGCAAACTGGCCAGCGCTGTTGGATATGCGGC
ATGGCTGCTGTCGCGGATCGATCCCACTGAGAGAATCACACACATCGTGCCAGCCGTTAG
GCTCAGTGGGGATGGTGGCGGCGCGTGGCGCACCAGGGCGGAGCATGATGCGAGCCCCAA
TTCGGGACAGTTCCCATGGCGACAAGGTGAGCACGAAGAGCCGGCGTTTCTCGCTCCCGC
GCACCAAGTCAGGCAGGTGCTGTCAATGGATGCGCGTCGTGTGATCGAAGACTTCGTCGT
TTTGCTGAGGCGGCGCTGGAATCAGGATTGATCAGGTTAGAGCCCACCATTTCGTAAGCG
GCTAGGCGAAGGAGAGCAGCTTTTAATAGAAGTCGTCATTGAATTCGTTTCGGGACGTGT
CCGATGACGACTTGCTCTCAATTGGATGCCTGCCAAACACGAGTTCTGCAGATGGACGTA
TGCCAACCTGAAGGATTTCATCAATGCAGACTTCCTGCTTCTTGAGTTCGAAACTCTCGG
TGGAGAAGCGGACATCGAACATTTCGATCTTTGGAGACACGTCGTGCATTGTTTTCACAA
TGGCCGTCTGAACTGCTGATGGGCACCGCGCTCCAAAATATATGGCTGAAAGGTCAAATG
GGGCGCCTCTGGACGAACTCGCCCTTCCCAGGACTCTCCATTCCTTTTCATAGGCCCAAG
CTGGAGCTTTGGAAAGGAATGCGGTCTCAATGACTCTTTCTCTGGCAATGGGATCTGCTT
CTAGTCTCCACTTCGCCAGATCACTCATGTTGATTGATCGCGGCTTGTCATAGCTAACTT
GACGGATGCTGTGTGCGACATGGTCTGCTGTCGCATACTCCAGACATATGCCCATGTGTT
GGTCAGCGTAGTGGCTCCACATAAGGGGGCAGGACCAGTTTGAGGCTAGGCTCAGGATCC
CCTTGCTAGCGGTCCAGTCAAGGATTAGTAATTCGATTCGCCGCTTCAACTCGCGACGGT
ACGCAATCTCTAGCTCTGACGGATTGTGGGCATGCTCAGTTGCCATGTATCGACAGTTCT
GAAGTTCTTGCCCAGCGTCCCTTTGGGGCCAGCGCTCCTTAAATAGATCTTCAAGCAATT
GCTCAGCTCTTGGGGTTTCCAAGTCATTGACTATGGTCGGCCTCGAATCGAGTGGATCAT
TGAAGTTCACAGGACTTGAGAAGAACGTCGCGCTGTCGCAGAGTTCCTGCAGTAAGAAAC
GATTGAATGATCGGTACTTGTAAAGGAACGATGGCGGAGCTGACATGTGCTGGTCATCAA
TCTGACCTGACTCATGCTCCGATTCGGAAAGCTTCATTGATGCCGTTCCCTTGTGTTTCT
GAAATTCTAGCTCTCAGAGAGTCGTTTCAGCAGCACCAACGCTTCTTTCTGCTTTCGCAC
ATCGAGCTGGGACAACACGAGGATGGCCTCAGCCACTACATCCGACGCAGCAAGAAAGTA
AGCCGCAGGAAGGTCTAGAAGCTCTGCGAGCTTCTCGATGGTCTCCAAGTCCGGCTTGTG
CATTCCTCGTTCATATCTACTGATGCGAGGCGCGGTCGTGTTCGAGTCATCGACTCCCAT
CAACATCTCCCCTAGCTGCGCCTGCGTCCAGCCTTTGGCGACGCGTGCTGCGCGTAGGCG
ATGACCAAGGGCTGTAGGCGTGGGCTGGGGGGCGGGCATCCGGTAGAAACAAACACGTTG
ACTCTCCAGAGTTTGACCGCATAAGCTTAGCGGGTCATTTGCGTTCAACGCAAAAAGTGG
ATCGGGAGGCAGTCGTATGGATATGAGGTGCTGGGCATTGGTGGGTCTCTTGGCGTTCGC
CGCTTCTGCTGGGGCTGCGCCCAGCCTGTCGTGCCAACTGCAGAGCGGTCAGTTCAAGGC
GGGTGGGGAAGGGAAGCCCAAGGTCTCCGCTTTCATCTGGGCCACGGGTCATGGCTCTGC
AGCGCCTACTGGCCCCATCCGAACCAGCATCGGCCGCATCGAACCCGTAGAAGGCCGGGA
CTACAAGCGCGCTATCAAGCTCGATGGCAAGCCGGTGCCGCTGCCTACCGAAGCGCATAG
CGTGGTCGGTTTCGGCAAGGTCTACGACTTCGGTGGAGCCGTCGCCCTGGCCTATCTGGG
AGAGCGCGAAGAAGACTCGTCCGCCCGGCCTAGCCAGATCGTCATCGTCATCAACAAAGC
CGGCTCAGTGATTGACAGCGAAGTCCTGCCTGGCACTGCGACGAATCCCGGCGATCACTG
CCTACTTATCGACTGATCAAGGAATTGAGATGAAGAGGATCTGGATGCTTTCGGTTGCTG
CGCTGCTGGCGGCTTGTTCTGGTGGGCCCGGCAATGGCGATGTTGAGAAGGCGTTGGCCG
TGTATTTCAAAGAAGCGACGGGAACGACGATGACCTTTGAGGGGTTGAAAGTGGGCGAGT
GTGTGCGAGGGGGCGGTCCGGGCTACGCCTGCAGTGTCACTGGAACTGCGCGGTATCAGC
TGGGCACTCGCACTGAGCAGCAGCATCTTGTCGGCACCTTCGTCATCGACAAAGTTGGTG
GCACTTGGACTGTCGTAGACCGTCGTTGACCCAGCCCATCCCACCCATCGCTAGGAAGCT
CGTATGTGGACCTTGTTCAAGGTAATCCGCTGGATCATCACCGGTCTCGCGCTGTGGTGG
TTGTGCGGTGTGGTGTTCGAAGAGGGCACGACGGCTGACGGGGCAGTCTTCGGCCTGATG
CTGTTCGGGCAGTTGGTCTTCTGGCCGCTCGCGCTGCTGTGGGGCTTGCCGTGGCTGTTC
CGGCGCCGAGCGCCCAAACTGAAGAAGCATAGGCCTGAAGAATTCGAGCCCACGGTGTCC
CATGAGCACATTGCCTTGGACCTCGGCAGGGACGCAATCTGGGTCCGAGATCCCGTGAAG
GGCGAGCGCTACCTGCGACGGGCTGAAGTGCTCGCTATCCGCACTGGGGAATACAACTAC
AAAGGAGTGGTCACCCATCGCCTGGAAGTCCAGGTGCGGGACGTTGTTCACCCGCTCTGG
CTGGTTCCTTTCGTGCGCCATTCTGATCGTTGGCTTAAGAGCACAGCATTCAATGAATCA
GAGCGCGATGAGTGGTTCGCTAGGATGAAGGCATGGATCAATGCACCTGTAGCTTACTGA
CGTAAACGTGCGACCTGCCAGCTCGCCTTCGTGATTCGTCGCGCGAACGCTCTGGCTGCC
GAGCTTGACGGGTTAAGTGGATGTGAAGTATGAATGAGGCTCAGCAGGTGGGGCTGGGCA
ACGGACATGTCAACCAAGGCGACAAAACACAGCGCTCCTGGGCCATACCTCGGATACGGC
CTGCAGACTGTGCGGCTATGCGCACGGCTTTTGAATGAACCTCCGGATTCAACCGTTTTT
GTAGAGCACGATGACGATGTCTCGGTGCTTTATAGCGACGGGACAAAGCTCCTTGAGCAG
ACGAAGCGAGTCAAAAGCAACCCTTTGTCAGATTGGTCTGTAGACCTATGGAAGACTGTC
CATAATTGGCTTGAGGATCACGCTCCATTTGATGTCGTATCCAAGCTGTGCCTCTACATA
ACGCCAGATCATGAGCCGGGCGAATTTGCAAGGGCGTTAGCAAAGGCAAGCAGCGCGCAA
GATGTTGCAGAATTGGTCACGCGCATCAAGAGCCAGCTCACCTCGGCGAAAAAGAAGTCG
AAGGTTTATCCCTTTGTCAGCAGGTTCCTTTCGGCCGAGCCCGATGAACAGCTCTCGCTG
GCGGCTCGCTTTGAGATTGTTCGCGAGGGAGATCCATTTTCCACCATCCGCCTGCGCTAT
GAAGCCGCAGTGTCCCCACTTCTGCTTGAACGAATCATCTCGTTCGCATTGGGGGAGGCC
AAGGTGAAATCTGACCGGTTACTGGAGATGGGGAAACCTGGCGCGATCAATGCTGGCGAG
TTCAAAGATACTGTCAGGCGCTTTGTCCAAGAAATTAATCTTCCGGCCTATTTCGATTTT
GATTCTCCTCCCATAGATCCGGCCAAAATTGATATGGAGTTTGTCTCCAGGCCAACCTTC
GTGCGCCAGCTGGAATTGATCGAGGCTAGTAAGCAGCAACAGCTACAAGCCATCAATGAC
TACTTGAGAGCCATTTCCAGCAAGACTAGGTGGGGCGAGGAGGGGATACTGCTTCCGGGA
TCACTGGACGAATGGGAGAGCGGGCTTCTACAGCGGCATTCGGCCATATGCGACAGTCTT
GACGTGCTTCACTCAAGTCTCAACGATGTAAGTCGCGGCAAGGTCGTGTATGCCGAATGT
CGGAAGCTAGAGCTGTCTCTACAAGGGAAAAGCGTCCCGGGGCACTTTACTCACGGCTGT
TTTAACGAGCTCTCGGGAACAATGAAGCTCGGTTGGCATCCGGCCTACCTATCACTTTTG
GAATAAATCGTGGTCGCTGCTATTGGATCCAATAAAGCTCCTGCCCATTTGTCGGGTCTG
GATCTGATATATAACCCGTCGTTCGGGTCGTATCTTATATGGCGCGCAGCGTCCGGACAT
TTTTCGGAATCCGGCCGAGGGCTTCCGATAGTCCTCGCATTTTTGGTACTTCCGATAGCG
CTCCACGGAGAATCCAAGAGCGCGCTGATAGGGACGAATATGCCTTCAGGGTTAACTTTG
TTCGCGGCAAAGCTCGGCGCCAAACAAGAGAGTCTGCTTGCTATTCATGAGCGAGCGATT
GCGCTTCGCAGCCTTTCGCTTGCCTCATTGACTACCGGCACAATGGCGAAATTCATGATT
GTGGACCCGGGGACCGCAACGATCTTGTCCTTGGATTCAGAGCTTCCATCGCCGAGTTCG
AGTATGCGAAAGCTTGGTTTGGCGTGTGAGAAGCTGGGGGTTTGGTTTGGGCGCCTTCCG
GTCGATCAAGTTGCGTCAATTCTCAGGGTGGCCTTCTAATGTATTTCCAAATCTTGAAGC
TGGTTCTTTGGCCGCGAAATGGTGGTTCAATTAGGGAGGTGGTATTTGAGCCTGGTATGG
TAAATGTAATAACCGGTGCTTCCAAAACTGGTAAGTCAGCTGTTATTCCCATAATTGACT
ATTGTTTGGCATCCAAGACGTGTGCAGTTCCCGTTGGTGTTATTAGAGACGAGTGCTCAT
GGTTTGGAATTCTCGTTGAGACGGTGGAGGGGCAGAAGCTATTTGCGCGAAAGGAGCCGG
GTGAGCAAGCGCAGACCGGTGAGATGTTTGTTATTGAGTCTGGCGAGGTCGAAGTGCCTC
AGAGCTTGGATGAGGGCAACACCACGGCTAGTGCTGTGCGTGGACTTCTTGATCGACTTG
CTGGTCTTACGCAGTTGGACTTCGAACCCGACACTGAGTATGGCTACAAGCTTCGACCGT
CCTTTAGGGATCTAACATCTCTAGTCTTCCAGCCTCAGAACATCGTTGCAAATCCGAATG
TTCTTTTTTACAAGGCCGACTCTAATGAGCACCGGGAGAAGCTCAAAACTGTCCTTCCGT
ATGTGTTGAATGCTGTCACGTCCAAGACCATTGCGCTGAGGCATGAGGCAGATAGGCTGG
GCCGGAGGCTTAAGAAGCTTGAATCCGAGCTTAGAGAGGCGAGCTCTATATCTGAGAGGC
GAGTTTCGGAGGGTCGGCGCTGGCTAACCCAAGGTCGAGAACTTGGCCTGTCGGCTCGGC
AGGGTCAGCCAGCTGGGTGGCCAGAGATCTTGGAAGAGCTTCAGGAAATTGCAGGCGCCA
ACCACATCGGCCGGTCTGCGTCAGTTGAGGGGATTGAGGCGACTCTTAATGTGCTTTCTG
AGCTCCGTGCCAGAGAGCAGGATTTGGCCGCTAAAGCATCGGGACATCGGCAGCGGTTGA
TGGAGTTGAAGCGGTTGCGCGAGGGGAGCGATGACTACGCTGGCGCTCTTCGTATACAAC
GTGAGCGTATTTCTTTATCGACTTGGATGCGTGATGAGGTGGAGAGAAGAAATGATGCTT
CTCTGCTATTCCCATCCGAAACTGCGAAATCACTTGATTTGCTATCGAATGCATTATTGG
AGGTGGAGGCAAAGCTCCAGGCGCATCCTCTCGCTACTACCTCTCTAGATGCAGAGTATC
AGCGGCAGCGAGTGCTGACTGAGAATGTGCTGTCTGAGATAGCCATCGTGCGGCAGGAGA
TTCGCGCATACGAAGCAAGCTCTGAGGCCGCTCGGCAGGAAATTACTCTGACCTCCACAA
TCGATAGGTTCTTAGGGGGTCTGCAGCAGCTGCTCAGTCAGTACGAGGCGTCGGACTCGT
CTCCAGAGCTTGAAGGCGAAATCTCTGACTTGCGCAAGAGGCTGAGTGAGATCAATGGCA
ATATCAATGGGGCTGCCCTTCAACGGCGACTGGACAGCATTCTTGACGAGATTCAGCAGA
TCACCGGAACGATCATTCCATCACTCAATGCAGAGTGGGGTGACAGCCCGGTGCGACTGG
ATACGAAGGAGCTCACGGTAAGGGTGTCTCGCAATGGGCGGATGGATTACCTTTGGGAGA
TCGGCAGTGGGGCCAACTGGCTCGCGTATCACGTTGCGGTGACTCTGGCGCTCCAGATCT
ATTTCCTCAAGCATCCCCCGAGCCCGGTACCGGGTCTTATTATTTACGATCAGCCGAGTC
AGGTTTATTTCCCGGCAGTGGTGATCGATAAGGTTACGGGTGAGAAAGATAAGAGACTGG
TGGATCAGGAGGATATTCAGGCAGTTCGAAGCATCTTCGATGAAATTGGGAAGCGCGTGG
TGGCCGCCAAGGGTGCGTTGCAAGTGATCGTCCTAGATCACGCTAATCAGGAAGTATGGG
GTGAGCTAGAGGGCGTGTGCCTTGTGGAGGAGTGGCGGGGGAAGAAGCTCGTTCCGTTGG
ACTGGTAATCCGCAACCACGATCTACGCGCTCGCTCGCTTGCTGGCGGAACTTTTTTGTT
ACGAACCTAAAGCGACAGAGCAAGAGCGCACTTAGGCATTGCCCTGCGGGCAATGCGTGC
GCAAGAGGCTGTGCCCCTTGACCCCCTAAAAAAGCGCTTGCCAAAGCCTAAAACGTAGGC
ATAAAGGCAAGTGCGGGGGCCAGAACAAGGAGCATTAATGGCCATCTATCACACAAGAGT
AAAGACATTCAGTCGTGCCCAGGGTCACTCATCCACAGCTGCAGCAGCCTATCGCGCAGG
CCTGCTCATCATCGATGACCGCACCGGTCTCCGGCACGACTATCGAAGGCGCGGCGGGGT
CGTTGAGACCCGTTGCCTCGCTCCCGACGACGCTCCCGATTGGGCTTTCGATCCTCGGCA
GCTTTGGCCTGCAGCCGAGGCTTCAGAGCGGCGCAAAGACGCTACCGTTGCCCGTGAGTT
CGAAGTGGCGCTGCCACACGAACTGAGCAGCGAGCAGCGTTCAGACCTGGCAGCCGAAAT
ATCGCGCTGTCTGGTCCAGCGTTACAGGTTTGCTGTCCAATCCAGTATCCATGAGCCGCA
GACCGCTGACGGGCTCAACTACCACGTCCACATCCTAGCTACGACTCGACGGGTGGATTC
AGAGGGCCTGAAGGACAAGACAAGGGAGCTTGATGGCGGGCCTTCAGGCCGAGGGGAGGT
CGAATGGATTCGCGCGATGGTGGGGGAAGCCATCAATGCTCACCTGGCCGCAGCCGGTGT
CTCGGCCCGTGTCGATCACCGTAGCCTGAAAGAGCAGGCGGCTGAGGCCGCAGAGCAGGG
AGATGGGCTCACAGCAGCGGAACTTTCCCGTGCTCCAGGACTTCATATGGGCAAAGACGC
CACTGCCTTGCACCGCCGAGGCGCCGATACAGTCCTTAAGCAGGGCAATGAAGGAATTGC
TCAGGCTAACAGCGCTGCTTGGGATCGCGCCGTGGCTCAGATGGCAGGAGAGGGCAGGTT
GATGGCCCCCGCATCCGATCAGGCAGTGCCGGTTGGCTCGCGCCAGGTTCCACTGGGCCC
CGCCAACCTACCAATGCTGTCTCCTGGTGGAGTGACTCCTCTGGGTAACGTGGCCAGGGA
AGTCATGCCGGTTGAGGCGGTTGCCGCGCCCCTTCATCGGCAACCGCAGGCCACAGCATC
CAAGCAGGCCCTGAAGGAAGTGTTGGAGATGTGGGCGGAGGCGTGGATAGAGGCGCTGCG
AGATAGGCTCAAATTCACGCGCAGATTGCTGCGCAACAGTGCTGCCTTGATATCCGCTCA
TGTCGCGGCGCCCAGGCTCCGTGGCGACTTGGAAGAGCTGCTCGTAAGACTGAAGAAGTT
GAAGCGGGACGCACTGCGCTTCAAGCGTAGGCTGAAAGCTGAAGACCGTGCCCAGCATGT
ATTGGCCCAAGCAGAATTTGCCTTGGAGAACTTCGAAAGCCAGAACCCACGTCCAGGGAT
CCTGACTCGGTCGGATTGGTCGCGTCGCCGAGCGCGCCGGGTTCGGGCTTTCGAACTGGG
GCGCCTGGAGTATCAACGCGCCCATGAAGCCACAGGCCCGAAGGCTCAGGAAGACTACAA
CCGTCGAACAGGCGAGTCGTTGGTGCAGCTGGAGAATTGGAGTGAAGTGTTGCTGCGTCG
ATATCCGGTGGAGGATGCGCCCACTGACGCTCCTGCAGCCCCTATTTCAGCTGACCCCTT
GCTCCTAGTGAATCCCGGCAGAGAGCCCGGAGCCCGGTTGCACTGATAGACAAGCGAAGG
CCCCGGCGAACCGGGGCTTTAGCTAACTCTCTCATTGCCATCAGTGGTAGGTAGGCCCCC
GAGTGGGCTTGGACACTGCACCACGGCGCTCTGAGATCATGTCGCTGAGCTGCACTTGGT
CGCGTTCTACGATGGCTTCTCTGACCCTAACGGCAGGTTTCAGTGTGTGGTCGTCAGCCG
GAGGCTTAGGGTGTATGCATCGGTTGATCAGTTCGTCGGCGATTTCGAGAGCATGGATGA
TGTCCTCGATCCGCTCCTGGGTGTCTCGTGTCCGGTCTTGGGCAATCAAAGGGCACAACA
CTCGACTAGCGATAGCCAGCTTTCTTTCTAAGGGCATATGGAGCTCCTAACGTGGGGGAG
CTTCCATAAAACCACCATTTGCGTTGATCGCAAGGCTCCAGCCCCGAATCTTGAGCGCCA
AGAGCGGTTGATGGCGTTGCCTAATCATTGTCGCCTCAATTCCCCGGGTGCTACGACGCC
TTTGATGGCTTCCTCACGCGACTTGCTGGCGTCGTGGAGTGCGCGCTTTTGGCAAGAGCG
AACGCTTTTCGTTCACGTGCGGCTGCATTGACCGCCCTCCGCTTCGCTCTGAGTTGCGCT
TGCCTGAGAGACTGCGCTGCCTCTCCAGGCTGATAGACCGGCAGACCTTCGGGAACGGGG
AGAAGCGCTACCGCGTCTGCGCGCGATTGGAGCGTGGGCACATCAACATAGGTTCCGAGC
TCGCCGGGCATATGCGCCTTGTGCCCCGTAATGGCAGCGGCAATAGAGCTAAGCACCCCC
GCATAGAGAAGTCGGGTGCTCGCAGTATGTCGGAACGAGTGGAAGCCCATGCCGGGCTGC
ATCATGCCCAAGCCCACAAGATAGGCGCGGAACTGATCTCCGAGGGCGTCCCCGTAGCCT
GCCTTCTTGTGCCAAGGCAGGTGGGGAAACAGGCGCTCATGGCCTGCCTCCATGACATCA
CGGGCATATGTGAGGATCCCAGCATCCAAGAGGCGGGGATGTAGTGGGATGAAGCGCAGC
GAGTTGGCGTTCTTCAGCTTCTGGTCGCGATGGACGGCGCGGATGTGGATCCCCCAGATG
CCGTTCACTTCTGCAACATCTTCCGCATAAAGCTGACCAACTTCGTTGACCCGCGCCCCG
GTGCCTGCCGCTAGCAGCACGCCCCAGTAGCGATCAGGCCGTCCTTCGGCCCAAGGCAGG
AAGTTCTCAGGGTCAAAGATCTTGTTGATCTCTTCAATCGTGAACTGGCGGCGGGGCAGG
GCAGCCACGGATTGTGCCGAGTTCTGCCGTTTGATTCCGTCCAAAGGCGAGCGCGCGATG
ATGCCGCTGGCCACTTGTGCGTTAAAGAAGCTGGCAAGCCGGTCTCGGTGCTTTCCGAGT
GTCCGATCTGAGAGACCGGCAACAATGATGCCCTTATCTCTCTGCTGCCTGACCTTGGCC
ATGATCTGCGGCGCGGTCAGCTCTTTGTAGTCACTCTTCTTCCTAGCATTGCTTGGCCAG
TGATGGAGTCCTGTCAGAAACGCTCTGACTTGGGCTTCCCCGACCTTCGACATCAGCAGA
TCAGGTCCTGCGACTTCTTGGAAGATGATGAGCGTGTTCTCACTATCTAGAAGATTGCCG
GGTGAGGTCTTGGCATTCCTCAGGTCGGCCAGATACAGGGCGATGCGGTCGGATAGCGTG
AAATCTGCGCTGGCGGGTTCATTGGGCAGTCCCACTACCGAGAGCCCAGGCAACGCCAAG
CCTCTGATCGTTTCCAGAAGTGCTTGAGCATCTTCTCGCCCATTGACGTTCAGACCGGTG
AGCTTAGTCCCATTCGGCAGCTGGATGTTTCCGGTCCACTGGTTGATGGAGCCGCCGACG
ACTTTCAGCAGGTCTTCTCTATCCTTGTCATCCATGCGGCTACCTCTCCAGCGCTCGAAT
GCTTCGGAGAGTGCCACAGCCATGCGGGCCGCGACGAGGCGGGCAAGGTCAGCAGCAGAA
GGGGGGAGGCGGCGGACCAAGAAGCGTGAGCCGATAGCCTCGCGCAGGTCTACAGGAACA
AGAAAGCGGACATGAAGTCCGCTAGGTCGGCGTAGAAGATAGGGCTTGGGCAAGGGGCGA
TACCTCAAAAGATCCTTTTGGAAAGATCGTTTTTCGGTATCGCGCCCTGCCAAAACCCAA
CAGAATCAGCAAGATACAGCTGAACTGCTTACAGATGGTGGAGGTGGGCGGAATTGAACC
GCCGTCCGAAGGCACTCCATCCCCAGCACTACATGCTTAGCTCACCGTTGGATCTCGTCC
CCGAACAGCACGGTGCGCAAAGCGCATCCGGGAACCAGCCTGTTGTGTTCTAGTGCCGGA
CTGACAGGCAGCCATCCAGCGCGATTCCATGATAGTGACTCTACACCGCGAGCATGGACA
CAAGCGGTTTCGAGGCTTAGGCCTTAAGCGGCCAGAGCGTAGTTGTCGTCGTTGGCAACT
AGAGTTTTGCAGCTGGATTTACGAGGAAAGCTACCCCCTCGGCATGCGCCAGGCGACTTC
ACAACCCCCGTCGAAACCAATGCACCCCCGGCTTCTTCAAGTTCTGCAAGGTACAAGGCC
TGTTACGTGTCGCCACGGCCAGTGCCTGCCCAACGCTGCCAATGCTACGCCAAAACAGCT
GAACAGTCACCGTGGCAATCCACAACATGTTGTAGAGCCAGTGGCATAGCGGATTGGTAA
CGTCATTGGCACGAATTTGCGACACACTGGCGGCGACCATCCGGGCCAGGACAGACACGG
AGACTGTGGGTGACCGATGCAAGCCAACAACGCAGCCTGCGGCAGCTGATCGGGCCGGTC
GGTGCCGACTACCAGCGACGCGCCCTGCCGCCCGGCTGGGTCTGGGTGGTGCTGGCGGTG
TCGCTTGCGGCCACCGCGCTGACCGAGCTGCCGGCGACTGCGGCCGCGGCATTGGTGGCC
AGTGCGGTGGTTGTGCACTGGTCGCAGCGCGGTCGCATCCATTGGCTGGGCTGGCGCCTG
CCGGGTCTGGCCGTGTTGGCGGCCCTGCTGTGGGGGCCGGAAGTGCTGTCGCAATGGTTC
GAGCACGGGCTGGCCGTGGTCCTGATGTCGCTGGCCAGCCTCAGCATCGGCGTGCATGTA
TGGCAGGCGCGACAGATGGCGCGGCAGCTCCAGGGCGCGGCCGATTCGCTGGATGACGCC
CAGCTGCTGGCCCTGCTGCCGGCCGACGCGGCCCAGCTGGCGCAGCGGTGGCGCGCCGGC
GATGACCGGCATGCGCCGGAACTGGCAGTGGTGATGCACCTGGCCGTGATGCACGCGGCG
CTGGCACCGCGCATGCGCGGGCAGGGCGTGCTGGCAGGGTGATCGGTCGGCGGCTTCTAC
AGCCGCCGTGGTCAGGAGCCTGGCAACGCCTTGCGCAGGTAGATCCGCTCGTGCCCGGGC
GGGCAATCGGGCAGCCGCCCATAGACGGTGTAGCCCTGCCGCAGGTAGAAAGCTTCGGCC
TGCCAGTCGAAGGTATCCAGCATCACGTTGCGGGCGCCAAGCTGGCGCGCGGCGGCTTCT
GCTTCCGCCAGCAGGCGCTGGCCGATGCCTTGCCCGCGCAGTTCCGGATCCACCCACAGC
ACATGTACCTGCAGCCAGCCGGCACAGACGTCGGCCAGCACACCACCGCGCAGCGCGCCG
TGCTCGTCATGCCAGGCCAGGCGGACTGGAGTCTCATCGAGTGAATCGCCGCCGTGGGCC
TGGTTGAAGGCCAGCAGGCGCGCGCACAACGTGCGCGTTTCATCGGCGCTGGCAGTCACC
ATGGCGCCGATGGGGGCGGTCATGCGTCGCGGTTGCCGCGACGCATCACACGCTGCTTCT
CGATCGCCCAGTCGCGGTCCTTGGCGGCATCGCGCTTGTCGTGGGTCTGCTTGCCCTTGG
CCAGCGCGACTTCGAGCTTGATCTTGTTCTTGCTCCAGTACATCGCAGTGGGCACGATCG
TGTAGCCATCGCGCTCGACCTTGCCGACCAGCTTGTCGATCTCGCTCCGGTGCAGCAGCA
GCTTGCGCTCGCGCCGGTCATTGGCCACCACGTGGGTGGAGGCCTGGATCAACGGGGTGA
TCTGCGCGCCGATCAGGAAGATCTCGCCGTGCTTCACATAGGCGTAGGCGTCGATGATGT
TGCCGCGGCCAGCGCGGATCGACTTCACCTCCCAGCCCTGCAGGGCCAGGCCGGCCTCGA
AGCGCTCTTCGATGTGGTACTCGTGGCGGGCACGCTTGTTCAACGCGATGGTTTTGTTGG
CCGTCGCGCTCTTTGCTTTATCCTTGCCGCTGTTCTTGCTCATTTCCGTATTGTCTCCGA
TTCGGGCCCGCCCGGTCGATTGCCGAAACGTCCTGTATTCATGCCTACTATCCGCCGCAG
CGCCCTGGTCGAACATTCGGCCGCGCGCATGTTCGACCTGGTCAACGACGTCCAGGCCTA
TCCGCGCCGTTTCCGCTGGTGCTCGGCTGCCCAGATCCTGGAGCAGGGCGAGGACCGCCT
GGTGGCGCGCCTGGACCTGGGCCTGGGCTCGTTCAGTACCTGGTTCCAGACTGAAAACAC
CCTGCAGCGCCCGCACAGCATCGACATGCAGCTGCGCGATGGCCCGTTCAAGCAGCTGCA
CGGCCGCTGGGAATTCCATGCGCTGGCCGAGGATGCGTGCAAGGTCACCCTGACCCTGGA
GTTCGAACCCAGCTCGCGCCTGCTCGGTCCGGCCCTGGCGATCGGCTTCCAGGGACTGGC
CGATCGCATGGTCAATGATTTCGTCCGCGTCGCCGACGAGGGCTGAGCGATGATCGAGGT
CGAGGTGGTGCTGGCCTGGCCGGAGCGCGTGCTGTCGCGCCACCTGCAGCTGGAAGAGGG
AGCGACCGTGGCCGACGCCATCGCCGCCGCTGCGCTGGAAGGTAGTGCCGACTGTCCGGC
CGCCGCGGTGCATGGCGTGCTGGCCCGTCCACAGCAGGCGCTGCTGGACGGGGACCGCAT
CGAGCTGCTGCGCCCGCTGCTGGCCGACCCCAAGGACAACCGCCGGCGTCGCGCGCTCGG
CGGTTGATCCCGGCAACCCGTCCCTGCGGACGGGCAGGCCTCAGCGGCCCTTCTTCTTCT
TGTCCTTCGGCAGGTTGCGGCCGAACTGGCGCACCGTCTGCTGGGCCAGGGCCTTGTCGT
TGCCCGGGAAGTAGTCGCCTTCCCAGCGGGTAACGGCGTCATTCTCGAAGAACACCACGA
AGTTCTTCACTTCGGTGCGGCCGAGGCGGTTCACGCGCTGGCTGGAGGTGTAGTCCCAGC
GCTGGGCGTGGAACGGGTCGGGGATGGACGGGGTGCCCAGCAGCGCGGTGACCTGCTGCT
TGCTCTGCCCGACCTGCAGCTTGGCCACGGCATCTTCCCGGATCAGGTTGCCCTGATAGA
TGGGTTGCTTGTAGATGATGCCGCACCCGGTGGTGGACAGGGCGACGGCGGCGACCAACA
GGAGATTGCGCATCGGGACTGGCGGTTGGGGAAATCAAACCGATGATACACTCCCGGCGT
GCCACCGCGACCCAATCCGAGGCAGCTGGCGCTAAATCGCCAATGAACGGAGACCTATGG
AAACCCACGACCTGCGTAAAGTCGGCCTGAAGGTGACCCATCCGCGGATGCGGATCCTGG
CGCTGCTCGAACAGCGCAATGCCCAGCACCACCAGCACCACATGACCGCCGAGGACATCT
ACCGCCAGCTGCTCGAGCATGGCGACGAGATCGGCCTGGCGACGGTCTACCGGGTGCTGA
CCCAGTTCGAGGCCGCCGGCCTCGTGCTCAAGCACAATTTCGAGGGTGGCCAAGCCGTTT
ACGAGCTGGACCGTGGTGGCCACCACGACCATATGGTCGACGTGGACAGCGGCAAGATCA
TCGAATTCGAAAGCCATGAGATCGAGGAGCTGCAGCGCAAGATCGCGGCCGATCACGGCT
ATGAGCTGGAAGAACACTCGCTGGTGCTCTACGTGCGCAAGAAGCGCAAGTAGGCCGTTC
CGGCCAGCCGCTAGCGACGAAACCCCGGGCTTGCCCGGGGTTTTTCGTTGCCGGGGTCAG
GGCCCTTTCCCTTCCAGGAAAGGGGGCCGGCCCCGGGCGCTCTGCGGGGTCGGATCCCTT
TGCGCCAGCAAAGGGCTCTGACCCCTTGCAACCGAGCAGGATCTCCAGGTCCACCGCCTC
GGCCATCGCCCGGTTGCCGGCATCCCCCGGGTGGAGGTGGTCGCCGGAGTCGTAGGCGGC
GGCCATCCGTGACGGATCGGCCGGGTCGCGTAGCGCCGCGTCCAGGTCGATCACCGCGTC
GAACGGGCTGTTGCTGCGCAGCCATGCATTGAGCTGTTGGCGCAGGGCCTCCTTGTCCGG
GTGGTAGTAGTCGTCCAGCGGCGTGCCGGGCAGGGCGCCCGCGAACGGCATCAGGGTGGC
GCCGAATATGCGTAGACCCCGCCGGTGGGCCTGTTCGGCCAGGGCACGATAGCCGGCCTG
CAGCTCGGGCAGGCTGGGCCGGGGCTGCGCGCGGGCGAAGGCAGTACCGGGCCAGCCGAT
GTCGTTGATGCCGATCAGCACGATGACGCTGGCGACGCCGGGCTGGTCCAGTGCGTCACG
CCGCAGGCGGGCCAGAACCGACTCGCCCATGCCGTCGCTCAGCAGCCGATTGCCGGAAAT
GCCCGCGTTGACCACCGCGACGCCGCGCGGTGCCAGACGCGCGGCCAGATGGTCGGTCCA
GCGCTGGTCCTGGTCGAGGCTGGCGGTGGCGCCGTCGGTGATCGAGTCGCCAATCACCAC
CACGCTACGCGCACTGGCGGCGGCCTCGACCTCGATCCCGGTGAGGAACAGGCGTGCGGT
AGTGGAACTGGCACCCTGCAGGTCGCGCGCCCGGGCCTGATTGCCGCCGGCGATCCAGCT
GGTCTGGCGGCCGTCCCAATGGAACGCCTGCACCGGCGTCGGCCCCGGCACGAAGACGCT
GACCTGCAGCGCCTGGTGGTCTTCCGTGGCCACCGCCAGCGGATCGCTCAGCCGTTCCTG
ACCGGCACCGATCAACACCCCAGGCTGGCCGTCGAAGCTGAGCGGTTGCGGGGTGGCGCC
CGCGCCCGCGGCCACGCTGGCCGCCCCGATCCGCAGCGGCTGGGTGCCGTAGGCATTGCT
CAGCCGCACCCGCAGCCGGGACCCGCCCAGGCTGATGCGCGCGGTCTGGCGGAAGGTCTG
GTCCTGCAGCGTGGCCGGAACCAGGGTCGGGAACAGGAAATCCGCGTCCCAGACCGGTTG
CGGGCTGGCCTGCCAGCTGGCGACCCAGTGCGGGGCGGATGCGGCACTGCCGACGCCGGA
CAGGGCGAGCAGGGCGGTGGCGGTGAGCTGGCTCAAGCGGTTCATCGGGCAATCCAGGTG
GGAGGGAACGCCATGGTGATTCCGGGGTCATCTGTGAACTAGACTGCGTATGGACAATCA
TCTGTGAACTGGATTCATCGCCATGGCGCGACCCGACATCAACCGATCCGGCGAACTGGA
AGTGTTCGTGCGGGTGATCGAGACCGGTGGCTTCTCCGCCGCCGCACGCACCCTGGACAT
GACGCCGTCAGCAGTGAGCAAGCTGGTGGCCCGGCTGGAGCAGCGGCTGGGTACGCGCCT
GCTGCAACGCTCCACCCGCCAGCTGCAGCTGACCCCGGAAGGCTGCGCGTTCTACGAGCG
CGGCCTGCGCGTGCTGGCCGACCTGGAGGAGGCCGAGCGCTGTGCCAGTGCCCATGCCGA
GCCGCGCGGACGGCTGCGGGTAAACTCCAACGTGCCGTTCGGCCAGCATTTCCTGCTGCC
GCTGCTGCCGGCATTCCTCGAACGCAACCCGCAGGTAGGCGTGGACCTGACCCTCAATGA
CGAGGTGATCGACCTGCTTGAGCAGCGCACCGACGTGGCGGTGCGGGCCGGTCCACTGAA
GAGCTCCAGCCTGGTGGCGCGGCGGCTGGGTGCGACGCGGATGATGATCGTGGCTGCACC
GGCCTACGCGCAGCGGCACGGGCTGCCACGCACTGCCGAGGAGCTGCAGTCGCACAACCG
GTTGGATATCGGCCATGCGCGCGCGATGCAGGGCTGGCCATTGTTGCAGGACGGGCGCGA
ACGCATGCTGCTGCCCAGTGGCAACGCGCGCGCCAGCAACGGCGATGCGCTGCGCCAGCT
GGTGCTGGGTGGGCTGGGCATGGCGCGGCTGGCAGCATTCCAGGTGCAGCAGGACATTGC
CGCCGGGCGCTTGCTGCCGGTGCTGGAGGACGCCAATCCCGGTGACCTGGAAGAGGTGCA
CGCGGTGTTCCTGGGGCAGGGCGGCTACCTGCCGCTGCGGGTGCGCGCGTTTCTTGATTT
CCTGGTGGAGAGCGTCGATCTGACGCAGCCACAGGGGTAGTGCCGGCCGCTGGCCGGCAA
CCTCATGATCTTCATCCACCCGCATCGGGGTGCCGGCCCGCGGCCGGCACTACCTTGCGG
AAGCCGAGCCAATGCTCGGCTCGGCCGGCGTTACACCTGCAGCAGCTTGCGTGCGGCGGC
GCGCGCTTCCTTGCTCACTTCCACGCCGCCGAGCATGCGCGCCAGTTCTTCCTCGCGCGC
CTTGCTGTCCAGCTTTTCCACTGCGCTCTGGGTCATGCCTTCCACCGGGGCCTTGCTGAC
CCGGTAATGGGCATGGCCCTTCGAGGCGACCTGCGGCAGGTGGGTCACGCACAGCACCTG
GCGCTTCTCGCCAAGGGCGCGCAGCTTCTGGCCGACGATGTCCGCCACCGCGCCACCGAT
GCCGGAGTCGACTTCGTCGAACACCATGGTCGGCACTGCATCCAGGTCCAGCGCGGCCAC
TTCGATGGCCAGCGAGATGCGCGACAGTTCGCCACCCGAGGCCACCTTGCGCAGGGCACG
CGGTGGCTGTCCGGCATTGGCCGCCACCAGGAATTCCACGCGCTCGGCACCCTGCGGGTC
GGGCTTGCCGGCGTCCTGCGGTTCCAGCTCGATCAGGAACTGGCCGCCGCCCATGCCCAG
CTCGGCGATGATGCCGGTGGTGGTGGCCGACAGCTCGGCAGCGGCGGCGCGGCGGCTGGC
GGTCAGCAGCCCGGCCTGCACGCGCCACGCCGCAGCGGCCTTGTCGATCTCGCCGGCGAG
GCGCTGCAGGCGTTCGTCAGCCCCACGCAGCTGTTCCACTTCGGCGTGCATGCGCTCGCG
CTGCGCGCCCAGTTCGTCCATCGGCACACGGTGTTTGCGGGCCAGGTCGTGCAGGCGGCC
GAGGCGACGCTCGTTCTCCTCGAACTGTTCCGGGTCGGCGTCGAGGTCGTCATGCACGCG
GTCCAGCAGCGACAGGGCTTCGTGCAGCTGGATCGAGGCGTTTTCGATCAGGCCGTCGAC
CTCGCCCAGGCGCGGGTCGTGTTCGATCAGGCGCGACAGCTCGTGGCGCACCTGCTGCAG
CAGGTCCAGCGCGGAACTGCCGTCGTCGCCATTGAGCTGGTTGCTGGCCGCCTGGCAGGC
ACTCAGCAGGGCACTGGCATGGGCCTGGCGGCGGTGGCTGGCGCCGAGTGCGGCAATCGA
TTCGGGTTCCAGATCCTCGCGGTCCAGTTCGCGCAGCTGGTGCTCCAGGAAGCCGATCCG
GTCACTGACGTCGCCCTGCTGCGACAGCGCCAGCGATTCATCGACCAGCGCCTGCCAGGC
CGCAGCGGCGCGGCGCACCTGGCGGCGCTCGTCCTCGTTGCCGGCATAGGCATCCAGCAG
GGCCAGCTGCGAAGGGCGCGTCAGCAGGGCCTGCTGCTCGTGCTGGCCGTGGATCTCCAC
CAGCAGCGAGGCCAGGTCGCCCAGCTGCGCCAGGGTCACCGGGCGGCCGTTGATCCAGGC
CCGCGAGCCGCCATCGGCACGGATCACGCGGCGCAGCTGGCACTGCTCCTCGTCGTCCAG
CTCGTTGTCGGCCAGCCACTGGCGCGCGGCCTGCAGCTGGTCCAGCGCGAACTCGGCCGA
CAGCTCGGCGCGCGCGGCGCCGTGGCGGACCACGCCGCTGTCGGCGCGCAGGCCGGACAG
GAAGCCCAGCGCGTCGACCATCAGTGACTTGCCGGCGCCGGTCTCGCCTGAAACCACGGT
CATGCCTGGCCCGAACTCCAGTTCGGTGGCGCGGACGACGGCGAAATCCTTGATCGAAAG
ATGTCTGAGCATGGGTAAGGGGGTGTCAGCAGCCGCGCAACGCTAGCACGCGGGCGCGGG
AGGTCCAATGACTTGCCAAGGTGATCCGCCGCCATTATCTAGTGTCCGTGTCTCACAGGT
TGATTCCATGCACGGTTCTCCCGACCAGCTTGCCCCGCGTGCGCGCCATCTGCTGCGCAC
GCTGATCGCGCGTTACATCCAGGACGGTGAGCCGGTCGGCTCGCAGACGCTGGCGCGCGT
GGCCGGGCTGGAGGTCAGTCCGGCCACCATCCGCAACATCCTGGGTGACCTGGAAGACCT
GGGGCTGCTGGCTTCGCCGCACACCTCGGCCGGGCGCGTCCCGACCGCACATGGCTACCG
GGTGTTCGTCGACAGCCTGCTGCAGATGCAGCCGCCGGGCGAAGGCGAGCTGGCCCGGCT
GCGCCAGGAACTGGCCGGCGGCGGCAGCACCCAGGCCCTGCTTGGCAGCGCCTCGGAGCT
GCTGTCGGCGATGAGCCACTTCGTCGGCGTGGTCAGCGCCCCGCGGCGCGAGCAGTTCGC
GTTCCGCCAGATCGATTTCGTGGCGCTGGACGGGCGCCGGGTGCTGGCGATCCTGGTGTT
CGCCGACAACGAGGTGCAGAACCGGGTCATCGAGACCCGCCAGGAGTTCGCGCCGGGCCA
GCTGGAACAGGTCGCCAACTACCTCAACGCGCATTTCGCCGGCCTGCCGATGGCCGAGAT
CCGCACCCGCCTGCTGCTGGAACTGCGTGATGCCCGTTCGGAGCTGGAGCAGCTGCTGGC
GCACAGCATCGAGCTGGCCGAGCAGGCCCTGCAGCCGGCGGCCGATGACATGCTGGTGGC
CGGCCAGACCCGCCTGATGGGGGTGCAGGACCTGTCCGACCTGGAGCGGCTGCGCGAGCT
GTTCGAGCTGTTCTCCAGCAAGCGGGAGATCCTGCAGCTGCTGGAGCGGACCATCCAGGC
GCCCGGCGTGCGCATCTTCATCGGCGAGGAGACCGGGATGATGCCGCTGCAGGGCGTCTC
GCTGGTCACTGCCCCTTACACGGCCAATGGCCAGGTGCTGGGCGTGCTGGGCGTGATCGG
CCCCAAGCGGATGGCCTACGACCGGATGATCCCGCTGGTCCAGGCTACTGCCGATGTACT
CGGCGCGGCGTTTTCGCCAGCCGGGCGCACTCCTGGAACATCCGACGCTTGAAACGCAGC
ATCCCGCCCACACTAGGGTGGGTGGAGGCGGAGACTGACCGCCAGGGACCCAGACATGAA
CCACGAACATCCAGATATCGAATCCCAGCAGACTGCCGCCGATGCGGCCGCCGCCGCCGG
CGTCAACGACGAAGTGGAGCGCCTGCGCGCCGAGGTCGAGCAGATCAAGGCCGATGCGCT
GCGTGAGCGCGCCGACCTCGAGAACCAGCGCAAGCGCGTTGCCCGTGACATCGAGCAGGC
CCGCAAGTTCGCCAACGAGAAGCTGCTGGGCGAGCTGCTGCCGGTGTTCGACAGCCTGGA
TGCCGGCTTGAAGGCGGCCGGCGATGACCCGCATCCGCTGCGCGAGGGCCTGGAGCTGAC
CTACAAGCAGCTGCTGAAGGTTGCCGCCGACAACGGGCTGGTCCTGCTGGACCCGATCGG
CCAGCCGTTCAACCCGGAACACCACCAGGCCATCAGCCAGGTGCCGGCCCCAGACGCCGC
CCCGGGCAGCGTGGTGACCGTGTTCCAGAAGGGTTACCTGCTCAACGAGCGCCTGCTGCG
GCCGGCGCTGGTGGTGGTGGCCGCCGACTGACCCCTCCAGGGCCGGAAGGCGGGAATGTC
CCGTCACCCGGCCCGACGCTGAACGCGCCGGGCGACCGGAAACACAGCGTTCGGGAGATG
GCTTGAATGTTCCACGAGCCTCCCCCACATCGTATTCATCCACCGGCCGAACGGCCGGAC
TGACCCCAACAAGCATCCTCAGGAGTCTCCCCCATGGGCAAGATCATTGGTATCGACCTC
GGCACCACCAACTCGTGCGTGGCGATCATGGACGGCGGCAAGGCCCGCGTCATCGAGAAT
TCGGAAGGCGATCGCACCACCCCGTCGATCGTCGCCTACACCAAGGACGGCGAAGTCCTG
GTGGGCGCCTCGGCCAAGCGCCAGGCCGTCACCAACCCGAAGAACACCTTCTACGCGGTG
AAGCGCCTGATCGGCCGCAAGTTCACCGACGCCGAAGTGCAGAAGGACATCGCCCACGTC
CCGTACAGCATCCTGGCCCATGACAACGGCGATGCCTGGGTGGCCACCAGCGACGGCAAG
AAGATGGCGCCGCAGGAAATCTCGGCCAAGGTGCTGGAAAAGATGAAGAAGACCGCCGAG
GACTTCCTCGGTGAGAAGGTCACCGAAGCGGTCATCACCGTGCCGGCCTACTTCAACGAC
AGCCAGCGCCAGGCGACCAAGGACGCCGGCCGCATCGCCGGCCTGGACGTCAAGCGCATC
ATCAACGAGCCGACCGCGGCCGCGCTGGCCTATGGCCTGGACAAGGGCGACAACAAGGAT
CGCAAGATCGTGGTGTACGACCTGGGCGGCGGCACCTTCGACGTCTCGGTGATCGAGATC
GCCAACGTTGACGGCGAGAAGCAGTTCGAAGTGCTGGCCACCAACGGCGACACCTTCCTG
GGCGGCGAAGACTTCGACAACCGCGTCATCGAGTACCTGGTTGAAGAATTCAACAAGGAC
CAGGGCATCGACCTGCGCAAGGATCCGCTGGCCCTGCAGCGCCTGAAGGACGCTGCCGAG
CGCGCCAAGATCGAGCTGTCCAGCGCCCAGCAGACCGAAGTGAACCTGCCGTACGTCACC
GCTGACGCCTCGGGTCCGAAGCACCTGAACATCAAGCTGACCCGCGCCAAGCTGGAAGCG
CTGGTGGAAGACCTGATCAAGAAGTCGATCGAGCCGTGCCGCGTCGCCCTGAACGATGCC
GGCCTGCGTTCGAGCGACATCAGCGAAGTGATCCTGGTCGGTGGCCAGACCCGCATGCCG
AAGGTGCAGCAGGCGGTGACCGAGTTCTTCGGCAAGGAACCGCGCAAGGACGTCAACCCG
GACGAAGCCGTGGCACTGGGCGCTGCGATCCAGGGCGGCGTGCTGGGCGGCGACGTCAAG
GACGTGCTGCTGCTGGACGTGACCCCGCTGTCGCTGGGTATCGAAACCATGGGCGGCGTG
TTCACCAAGATCATCGAGAAGAACACCACCATCCCGACCAAGGCCTCGCAGGTGTTCTCC
ACCGCCGAGGACAACCAGTCGGCCGTGACCGTGCACGTGCTGCAGGGTGAGCGCGAGCAG
GCCCGCTTCAACAAGTCGCTGGCCAAGTTCGACCTGTCCGGCATCGAGCCGGCCCCGCGT
GGCCTGCCGCAGGTAGAAGTGTCCTTCGACATCGACGCCAACGGCATCCTGCACGTGTCG
GCCAAGGACAAGAAGACCAACAAGGAACAGAAGGTCGAGATCAAGGCCGGTTCGGGCCTG
TCCGAGGAAGAGATCGCACGCATGGTCGCCGACGCGGAAGCCAACCGCGAAGAAGACAAG
AAGTTCCAGGAGCTGGTGCAGGCCCGCAATCAGGCCGATGCCCTGATCCACGGCACCCGC
AGTGCCATCACCGAGCACGGCAGCAAGGTCGGCGGCGATGTCATCGGCAAGGTCGAGGCG
GCCCTGGCCGACCTGGAAACCGCGATGAAGGGTGACGACAAGGCACAGATCGAAGCCAAG
TCGAAGGTGCTGGAGGAAGCCGGCCAGTCGCTGTTCGCCGCTGCTTCGGCCGACCAGGGC
GGTGCCCCGGGTGCCGACGCCGGCAACGCCGGCAAGGCGCAGGACGACGTGGTCGACGCC
GAGTTCACCGAAGTCAAGGACGACAAGAAGTCCTGATCCGGACCGACACGGGACGCTGGC
CATCAGCGTCCCGTTGTCGCATCAGGGTCCTGACCGCCCACCGGCGTGTCGGGGCGCCCG
ACGCAAGAGCGGACCTGGTTCCGCTCTTCCGCTTTGACGAATCCCGACTTTCCGGAACCA
GATTCACCATATGAGCAAGCGCGATTACTACGAAGTGCTGGGCGTTGCCCGCACCGCCAC
CGACGACGAGCTGAAGAAGGCCTACCGTCGCTGTGCGATGAAGTTCCACCCGGACCGCAA
CCCGGGTGATGCGGCGGCCGAAGCCTCCTTCAAGGAGTGCAAGGAAGCCTACGAAGTGCT
GTCCGATGGCAACAAGCGCCGCATGTACGACAGCCACGGCCACGCCGCGTTCGAGCACGG
CATGGGCGGTGGTGGTCCGGGCGGCCCGGACATGAACGATATCTTCGGCGATATCTTCGG
CAACATTTTTGGCGGGGGCGGCGGTGGGCCGCGCCAGGCCCGTCGCGGCGCCGACATCGG
CTACGTGATGGAGCTGGACCTGGAAGAAGCGGTACGCGGCGTTGAGCGCCGCATCGAGAT
CCCGACCCTGGCCGAGTGCGGCGACTGCGATGGCAGTGGCTCCGAAGACGGCAAGGTCGA
AACCTGCAATGTGTGCCATGGCCGCGGCCAGGTGCGCATCCAGCGCGGCATCTTCGCCAT
GCAGCAGGCCTGCCACAACTGCGGCGGCCGTGGCCAGATCATCGCCAAGCCCTGCAAGAC
CTGCCACGGCAACGGCCGTGTCGAGGAAGACAAGGTGCTGTCGGTGAAGGTGCCGGCGGG
CGTCGATACCGGCGACCGCATCCGCCTGCAGGGTGAAGGTGAGGCGGGTCCGGCCGGTAC
GCCGCCGGGTGACCTGTACGTGGAAGTGCGCGTGCGCGAGCATGCGATCTTCCAGCGCGA
TGGCGACGACCTGCACTGCGAAGTGCCGATCCGCATCTCGCAGGCAGCGCTTGGCGACAC
CGTACGCGTGGCGACCCTCGGCGGCGAAGCGGAAATCCGCATCCCGGCCGAGACCCAGAC
CGGCAAGCTGTTCCGCCTGCGTGGCAAGGGCGTGCGTTCGGTGCGCAGCCGCAGCGAGGG
CGACCTGTACTGCCGCGTGGTGGTGGAGACCCCGGTCAACCTCACCAACGAACAGCGCAA
GCTGCTGGAGCAGTTCGAAGCCACCTTTGTCGGCGAGGAAGCACGCAAGCATTCGCCGAA
GTCGGCGACGTTCATGGATGGCGTGAAGGGCTTCTGGGACCGGATGACGTCCTGAGTTTT
TCAACCGAAGCGTTGAGCGGTAGCGCCGGGTCATGCCCGGCGTTTTCGTTTGCGATCAGC
GGAAAAACGCCGCGGGCGTCTGCCCCAGTTGGCGTTTGAACATGCTGGTGAACGCGCTGG
GGCTGTCGTAGCCCATCGCCAGCGCCACATCGATGACCTTGTCGCCGACTGCCAGCCGCT
CCAGGGCGGCCAGCAGGCGCGCCTGCTGCCGCCACTGCCCGAAGGTCATGCCCAGTTCGC
CGGCGAAATGGCGCTGGATGGTCTTCACGTCCACCTGCAGGGCCTGGGCCCAGTCCTGCA
GCGTGGCGTCGTCGGCGGGATGCTTCTGGATGTGCTGGCAGATCCTCTGCAGGCGCGGGT
CGGTGGGCGAGGGCAGGTGCAGCGGCAGCACGTCCATGCGGTGCAGCTCGTCCAGCAGCA
GGCGCACCACGCGACCGTCGCGGCTGTCGTCCACGTGCGCGGACTCGATCAGGCTGGCCG
CCAGCAGTAGTTCGCGCAGCAGCGGCGCCACCTGTACTGCGAACGCCCCATCCGGCAGTT
GCGGTGCAAAGTCCGGTTCCACGTACAGGCTGCGCATGTGCACCTCGGCGATGCAGTCCA
CCGCATGCACCATGCCGGCCGGAACCCAGATCGCGCGGGTGGAGGGCACGACCCAGCGGC
CACCGTCCGCGCGCACCACCATCAGGCCGGACATGGCGAAGACCAGTTGGTGACGGCGAT
GCCGGTGTGGCGCGATGTGGGTACCGGGCGGGTAGTGCCGGGCGCGGCTGGTCACCGGGC
GGTGTACCGGCACTTCGTTCCACGGCGCGGTCTCGCGGATCGGGCAGGGAGTGTCCTTTT
TGCGATAGGCCATGACCCGAACGCGGCAGAAGGGAGTGGGGGCCCACCGTAGCATGCGTG
GCTCGCCCCCAACCTGACTGTGTCCATGTCGACCCTGGCTTCTCCCGCAACGACCTCACG
CCCGGTGGCTCCCGGCGTGCTGGCCGCCATCTCCACCTCCCATGTCGTCAACGACATGAT
GCAGTCGCTGATCCTGGCCATCTATCCGGTGATCAAGGGCGGCTTCAACCTCAGCTTCAC
CCAGATCGGCCTGATCACGCTGACCTACCAGCTCACCGCGTCGATCTTCCAGCCGTTGAT
CGGCATGGCCACCGACCGCCGCCCGGCACCGTACTCGCTGCCGATCGGCATGGCCTCGAC
CCTGTGCGGCATGCTGCTGCTCGGCTTTGCGCCGAACTACGCGGTGGTGCTGATGGCTGC
GGCGATGGTCGGCATTGGTTCGGCCATCTTCCACCCGGAGGCCTCGCGCATCGCCCGGCT
GGCCTCGGGCGGTCGCCATGGCTTCGCGCAGTCGGTGTTCCAGGTGGGTGGCAACTTCGG
TACCGCGCTGGGGCCGTTGATCGCTGCGGCCGTGATCGTGCCGTATGGCCAGCGTGCCGC
ATCATGGTTTGCCGGCGCCGCGCTGATCGGCATCGCGCTGCTGACCTATGTTGGCCGCTG
GTATGCACTGCACCTGGGCACACCGCGTCCGGCCAACACCGCGTCTATGGCCCCGCGGCA
TTCGTCGCGCACCGTGGCCAAGGTGCTGGCGATCCTGCTGGTGCTGATCTTCAGCAAGTA
CTTCTACATGGCCAGCATCGGCAGCTACTTCACCTTCTACCTGATCCACCACTTCGGCAT
TCCGGTGGCACAGGCGCAACTGCATCTGTTCGCGTTCCTGGTGGCGTCTGCCGCCGGTGG
TTTCCTCGGCGGCCCGCTGGGTGACCGCATCGGCCGCAAGCCGATCATCTGGACCTCGAT
CCTCGGCGTGGCCCCGTTCGCGCTGATGCTGCCGCACGCCGATCTGCTATGGACCACAGT
GCTGGCAGTGCTGATCGGCTTCGTGCTCTCCTCGGCGTTCTCGGCCATCGTGGTGTACGC
GCAGGAGATGATGCCGCACCGCATCGGCATGGTGTCCGGCCTGTTCTTCGGCTTTGCATT
CGGCATGGGCGGGCTTGGCGCGGCCGTGCTGGGCATGCTGGCAGACAGGACCAGCATTGA
ATTCGTCTATCAGCTGACCGCGTTCCTGCCACTGCTCGGCATCGTCGCGGCGTGGCTGCC
GCCATCGCGGCCTGCTGCTCACTGAGGGGGTTGGGTTTGCAGGGCTTGCAGCCCTGCACC
TGCAGAGGCAACGTCAACAGCAGAAGCGGGCTATCCGTGGGTTGGCGGGGTGGGTCCGGT
TGCAGGGGACGCCGTAAACCCATCCCTGGGGGCTTGGCCGCGGCATCCATGCCGCGGACA
CCCCTGCAACCGGACCCACCCCGCCTTCGACAGTTTCCTGCGATCCGTCGGAACGGCTCT
TGGGGTCAGATCCGTTTTCCGAAGGAAAACGGATCTGACCCCGATTTATTTCGGTATCCC
ACAGATGTGCCGACCAACGGTCGGCACCCACCAACAGTCGCGGGAATCTGTCAGAAGCGG
GGCGGTGTGGGTGGGCAGGACCGTTGGCGCCATGGATGGCGCCATCGAGCCCCCATGGGT
GAGGGCGCTTCGCTTGCGAAGCACTGCTTCGCAAGCGCCCGAACGCACAGCCGCCAGCGG
CTGGGCCGGACCCCGGAGGGGGGTTTACGGCGTGTCCTGACCACCCACACCGCCCCGCCA
TCCCACGGAATGCGGTTCTTGATCTTGCTTCGGCTTCGCCTTCGGCAGGTGCAGGGCTGC
AAGCCCTGCCGAAAACTCCCTTGGGCGTAGAATGCGGCCATGAGCGAATCCCTTGATAAC
CACCTGGTCCACGGCCGCCGCCAGCGGCCGGATGGGCCGTCGCCGATCGATGTCATCTCG
GTCCAGTCGCAACTTGTGTACGGCCACGCCGGCAACAGTGCCGCCGTCCCGCCGATGCGC
GCACTGGGCGTGCGCGTCGCCGAAATCCCGACCGTGCTGCTGAGCAATGCGCCGTTCTAC
GACACTACGCGGGGCCGCGTGCTGCCCGCCGACTGGTTTGCCGACCTGCTGCTGGGTACC
CACGAGCGTGGCCTGCCGCAGCGGGCGAAGATGCTGGTGTCCGGTTACTTCGGCAGCACC
GCCAACGGTGCGGCCTTCGCCGACTGGCTGGACAACATCCTGCCGGCCTGCCCACAGCTG
CGTTACTGCCTGGACCCGGTGATCGGTGATACCCATACCGGACCCTACGTGGAACCGGGC
CTGGAAGCGATCTTCGCCGAGCGCCTGCTGCCCCACGCCTGGCTGGTGACGCCCAATGCC
TTCGAACTGAATCGCCTGACCGGCATGCCGGCACTGGCCGAGGCCGATGCCATCGCCGCC
GCGCGCACGCTGCTGGATCGTGGCCCGCACTGGGTGATCGCGCACAGCGTAGGCGGCAAC
CCGGGTGAGCTGGTCACCCTGGCGGTCGGGCACGAGGAAACCTGGCGCTGGACCTCACCG
CTGCTGCCGGTGGACGTGGCCGGTACCGGTGACGTGCTGATGTCGCTGGTGGTGTCGTTC
CTGCTGCGCGGTGAGTCGATGCAGCAGGCGATTTCGCGCGCGATTGCCGGCACCCATGCG
GCGCTGGAGGCGACCCTGGACAACGGCTTCGAGGAGTTCGACGTGATCGCTGCCGCGCCG
GCGGCGCTGGCCGAAGGAACGCGCTTCCGCGCTGAACGCGTGGCATGAGCGGCCTGGATC
CACGCACGCCGCGCACGGTCGGCATCGTCGGCAGTGCTGGTGCCTATGGGCGCTGGCTGT
GCCGCTTCTTCCAGCAGCACCTGCAGCTGCAGGTGATCGGCCATGACCCGGCCGACCCGG
ACTCGCACACGCCGGAACACCTGCTGGCGCAGGCCGATGTACTGGTGTTCTCGGCACCGA
TCCGGCACACGCCGGCGTTGATCGCCGAGTACGTGCGGCAATCGGCGGGCCGCGAGCAGG
GCAGGCTGTGGCTGGATGTGACCTCGGTAAAGGAGGCACCGGTGCAGGCGATGCTGGCCT
CGCAGGCCGAAGTGGTCGGACTGCACCCGATGACCGCGCCACCCAAGGCGCCGACCCTGA
AGGGGCGGGTGATGGTGGTCTGCGAAGCGCGGCTGCAGCACTGGCGGGCATGGGTCGATA
CGCTGTGCACCGCGCTGCAGGCCGAGTGCGTGCGCGCGACGCCGCAGCACCACGACCAGA
TGATGGCGCTGGTGCAGGCGATGGTGCATGCCACCCACCTGGCGCAGGCAGGCGTGCTGC
GCCAGTACCAGCCGCAGCTGGGCGATCTGGCCGCGATGATGCCGTACCGTTCGGCGTCGT
TCGAGCTGGACACGGCGATCATCTCGCGCATCCTGTCGCTGAATCCGGCGATCTACGAAG
ACATCCAGTTCGGCAACCCGTACGTGGCGCCGATGCTGGAGCGGCTGGTGGGGCAGCTGC
AGGCCCTGCAGGTGCAGGTCGGACAGGGCGACGACGGCGCACGGGCTGCATTCCGTGAGC
AGCTGCTGTCAGCCAATCGCAGTGCCTTCGGCGAGCAGGCCCTGGCGGATGGCAACTACA
CGTTCGAACGCGTGGGGTATCTGCTGGCCGATCTGACCGAGCGCAACGCGCTGTCGGTGC
ACCTGCCGGAGGACCGGCCTGGCTCGCTGCGCGAGCTGTTGAACGTGTTCGAGCAGCATG
GCATCAGCCTGGCTTCGATCCATTCCTCGCGCACGCCCGGCGGTGAAGTGCACTTCCGCA
TCGGATTCGTGGCCGGCAGCGATCCGGCGGCGATCACCCGGGCCGCGGCCGACGTGGACG
CCAGCGGCATCGGACGGGTGCTGGGCTGAATTCATCCACAGGCGGTGTGGATGGTTTCTG
AGCAAACGTGTGGATAACCCTGCGCAGCCCTTGTCAGGAAAGGCTGTCAAGATGCTTGGT
GAAAAATTGATCACGCCTTCTTGTGGAGTCGAGCCTTGCTCGACTGCCCTTGGCAAAGAG
CGTGTCGACCGAGGTCGACACCTACCAGAGCAGGGCGACACGGCCAGTGCCCACCAAGGT
GGGCAGCGCTAGATCATCAACCGCAGTTCGCCGCCGCTGGTGGTGAATTCGCGGCCATTG
CGAACCAGATGACGCCCGTCATCCAGCTCGTAACGCGGCGTGGATTCAGAGTGATGCCCG
CTGCCATTCGCCTCGGGCTTGAACTCGATGATGATGTGGCTTTCGCCATTGCTGTCGACT
GCAGGGAACTGACGGAACGACATCGCGTACCTCCTTCAGCGGATGCTGCTGATGCGAGGC
CAGCTTGGTCCGGCCGATGTTAGCCGGCCGTCATCAATCGATGAACTGCAGTCGTGCCAG
TTCAGCGTAAAGTCCGCCTTCGGCCAGAAGCTGGGCATGGGTACCTTCGGCCACGATGCG
GCCCTGGTCCATCACCACGATGCGGTCGGCCTTGAGCACGGTGGCCAGGCGGTGGGCGAT
GACCACCGTGGTGCGACCGGCCATCAGCCGCTCCAGCGCCTGCTGCACGCTGTGCTCGCT
CTGTGCGTCCAGCGCGCTGGTGGCTTCATCGAGCAGCAGGATCGGCGCGTCCTTCAGCAG
TGCGCGGGCAATCGCCACGCGCTGCTGCTGGCCACCGGACAGGCGCGCACCGCGTTCGCC
CAACTCACTGTCGTAGCCCTGCGGCAACGCGCGCAGGAAGCCATCGGCCTCGGCCGCACG
CGCGGCAGCTTCGACCTCGGCGTCACTGGCCTGCAGGCGGCCATAGCGGATGTTGTCGCG
CGCACTGGCCGCGAACAGCGTCGGCTGCTGCGGCACCAGCGCCAGCTGCGCGCGCAGCTC
GGCCGGATCGACCTGGCGTACGTCGATGCCATCCACGCAGATGCGGCCGCTGGCCGGATC
GTGGAAGCGCAGCAGCATCGACAGCACCGTGCTCTTGCCCGCGCCCGACGGGCCGACCAG
GGCCACCGTCTCGCCCGGGCGGACATGCAGGTTGAAGTGGTCCAGCGCGGCCTGGTCCGG
ACGTTGCGGATAGTGGAACACCACGTCGTCGAACTGGATTTCGCCGCGCAATGGTTGCGG
CAGAACGTGCGGCTGCGCCGGCGCACGGATCTCGATGTCTTCCTGCAGCAGCTCGCCAAT
GCGGCCCATGCCACCGGCTGCACGCTGCAGTTCGTTCCACACTTCGGCCAGCGCGCCCAC
CGAGCCGCCGCCGATCAGCGCGTACAGCACGAACTGCCCCAGCGTGCCGGCACTGAGGCG
CCCGTCGATGACATCGTGCGCGCCCAGCCACAGCACGCCAACGATGGCGCCGAACACCAG
CAGGATGGCGCTGGCGGTGACCAGCGACTGCGCACCGATGCGTCGGCGCGCGGCGCCGAT
GGCATCGCCCAGTGCCTTGTCGAAGCGTCCGCGCTCGTAAGGCTCGCGTGCATGTGCCTG
CACCGTGCGCACGGCGCCCAGCGTCTCGCTGGCCAGGCTGTTGGCATCGGCGATGCGGTC
CTGGCTGCTGCGTGCAACCGTGCGCAGCTTGCGCGCGCCGATGATGATCGGCAGTACCGC
CAGTGGGATGCCGAGCAGCGACCATGCCGCCAGCCTGGGGCTGGTGACGAACAGCATGGC
CAGGCTGCCGACCACGGTGACGCTGCTGCGCAGGGCGACCGACATGGTCGAGCCGACCAC
GCTGCGCAGCAGTTCGCTGTCAGCGGTCAGGCGCGAGACCAGTTCGCCGCTGCGGCTGCG
GTCATGGAAACCGGCACCGAGTTGGATCAGGTGTGCGTACAGGCGGCTGCGCAGGTCGGC
CACGACTTTTTCGCCCAGCAGCGACACGAAGAAGAACCGTGCGGCCGTTGCCAGTGCCAG
CACCACCGCCACCAGCATCAGCAGGGCGAAGGCACGGTTGATCTGGCCACCGCTGGTGAA
GCCGTGGTCGATCATCTGCTTCACGGCGGGGGGCAGGCTCAGCGTGGCGGCCGAAGAGAC
CGCCAGCGCCAGCAGCCAGGCGGTGAACAGCCCGCTGTGGCGGCGCACGAACGGCCACAG
CGTCCGCAGGCTGCCGAGGCGGCGCAGCGGTGGGGCCGAGGCGGGGGCGTCGTCCTTGTC
AGTCATCCTGGTCGTCGTCTTGTATGCGGATACGGTCACGGGTGGCGTCGCGCAGGCGGA
TTTTCAATGCATCGACCTGATCGGCCGGCAATTCGACCCGCAGGCACACGCCGTTGGCAT
CGAACTGTTCATCGCGCTTCACGGCGCCGAAGCTGGGAAGGGTGGCATGCAGGGTGCCCA
GATCCTCGAAGCCGGCCAACAGCTGCAGCCGGGCCATCGCCACCAGCGGCAAGCGCGGGG
CGGTACGCAGGCATTCGGCGGCGGCGCCACCGTAGGCGCGCACCAGTCCACCGGCGCCCA
GCTTGATACCGCCGAACCAGCGCGTCACGACCACCATCACCCGGTCGAAGCCCTGGCCGT
CGATCGCAGCCAGGATCGGCCGCCCAGCGGTGCCGGCGGGCTCGCCATCGTCACTGGAGC
GGTAGTCCTGGCCGTGCCGGTAGGCCCAGCAGTTGTGGGTTGCGTCGGCTACGGCCACCT
GTTGCAGGAACGCCAATGCTGCCGCGGCGCCATCGATCGGCGCGGCATGGGCAATGAAGC
GGCTGTGTTTGACTTCCAGCGTGTGGCTTACCGGCTGGGCGAGGGTATCGGGCATTCCCG
CCATTCTACGGGGTCGCCGGAGGTCACTGCCCGCTTCAGTCGTCCAGCAGCGGGCGCAGG
TCGCGCGGCAGGCGCGCTTCCGGATACTGCTGCACATAGCGCTCCAGGCTGGCGCGGGCC
AGGTCGCGCTGGCCGTCATCGCGGCGCGCGCGGATCTTCTGCAGCCACTGCCGTCGCGGC
AGCTGTGCATCGGCGTCCACCTCGGCCTGCACGGCATCCGCACTGAGCCGCGCGTCGGCG
CCCCGGCGCATGACGCCGGGCGCGGAGCGGCTCGGGGCCTGCCGCTTCATCGAGGTGATC
TCTACCCGATCCAGTGCCTGCGCCCGTTCCGCATCGGCAGCATTGGCCACTGGCGCCTCG
GCGCTGCGTGCTTTCAGCGCCCCTGCCGGGGCCGGCGCCAATGCCGGTGCAGGTGCCGAA
TAGGCAGCCGGTGCGGGAGGCGCGGGCGGTGCCGCTGCCGGTGCGGTGGCCGGACCAGGC
GGGAGCGCCGCAAAGGACGTATCGGCGGCCGCATCCGCCGCCATCGATCGTGCAGCCTGG
GCCGGAGCTTCAGCAGTCTCGGTCGGCGCAGGCTTGGCTACCCGCGCGACGGACGGCGCC
GGGGGAGCGGCAACAGGGGCCGCCTCGGGTGCTGCAGGTTCGGTGGTCGTTTCCGATGCG
GCAACCGCGCTGTCGGCTGGACTGCTCCCAGCGGCCTGATCGGCGGCCGCGACGTCTGCC
GCAGCGGGCGCCGCGGCAACAGCGGCCTCGCCTGCCGGAACCGGCGGCGGTTCCGGGCGC
AGCTGCCAGGCGATGCCGATGGCGAACACCATCGAGGCGGCGATGCCGAACACCGCCGGC
CAACGCGGACGTGTGCGCTGCCTGCGCGGCGCCTCGGCGGAGACAGCAGCATCGGCCACC
GGTGCGTGCACGGCAGCGCGCGCCGCGGCCAGGATGGTGGCGTCCAGCGCGGCCGGCGGG
GCCTGTTCGACGCGACGGCCGAGCAGGCGCGCCAGCTCGCGTTCTTCCGGCGTCAGCGGT
TCGTCTCGGTTCATGCGTTCAATCCCGCACGCAGCTTGTCCATCGCATAGCGCAGCCGCG
ATTTCACGGTTTCCCGGCCTACGCCGGTGATCTGGCCGATCTCCTCCAGGCTCAGTTCCT
GATCCAGCCGCAGCTGCAGCACTTCGCGCTGCTCGGGCGGCAGTTGCTCCATCGCCAGCT
GGATGCGGCGACGTTGTTCGAATTCGGAAAGCTCGGCTTCCGGGGTCTGCCCGTCCTCGA
TCGCGGCCAGGCGCAGGTCGGCGTCGGCCGGTGCGGCAGGGCGATGGCGAGCGGCCCGCC
AGTGGTCGTTCAGGCGGTTGTGGGCGATGCGGAACAGCCAGGTGCTGAATGCAGCGTCAG
GCTGCCAGCCCGCGCGCGCGCTGATCACCCGCTGCCAGACATCCTGGAAGATCTCCTCGG
CCAACGCGTTGTCGCGCAGTTGCCGCAGCAGGAAGCCGAACAGGCGCTTGCGATGGCGTG
CATACAGGCTTTCGAACGCGCGCAGGTCGCCACCGGCCCAGGCCAGCATCAAGGCTTCAT
CGGTTGGCAGTGCGCTGGCTTCCACGGCGTACAGGGTAAGGCCTGCAGGCGGTGGCGCAT
AGCCGGTGACGGGGGCGGGCAGGGCGAGGTTCATGGCGTGGAAGCGGCTACGGGCAGGAG
GAAAAACGTACGGGCGCACGATTCGGGGTTTACGGGCTTCCATTGCCCCCCGGGTGGCGC
GCTATGCTCGGCGGCTCAGGGGAGGCGACGCACAGACGGCGCCGAGAGATTGTCATTTGT
CCACGCACGTTGAACCGGCGGAAGAGCCACCACACGAGGCCGTGCTGAGCACGGCGCTGG
TGCGCGCATTGCATGCGCTGCTGCCGGACTCGGCCGTGGTCCGCGTTGGCTGGGATGACC
CGCAGCTGGGCCGCGGACAGGGCGGCTGGCCGGCTGTCGCGGCGGCCGACGCGTTGACGG
TGCCTGGCGTGGGCAACGGTTGCCATGGCTGGGAATATGACGGTGCCCGCCTGCAGTTGT
CGGTCGAAGGCGCCGTGCCTTCAGCGGCGTGGTGGGGGCTGGCCCGGCAGGCCATGGAGC
TGGCGTTGCAGCGCGGTCGCCAGGCCGGGCAGATCAAGGCGCTGGAAGAAGCTGAACGGC
TGCAGCAGGCGCTGTTCCAGATCGCCGATCTGGCTGGCGCCGACCTGGAGATGTCGGAGA
TGCTGCGTCACGTGCACGGCGTGCTTGGCACGCTGATGTACGCGGAAAACTGCTACATCG
TCGAGTACGACGATGTCCGCGACCAGATCCGCTTCCTGTACTTCGCCGACCAGGTCGATG
ACTTCGTCGCCGATCCGTCGCAGAGCCATGACGCCGATGAGATGCCGCGCAGCCTGACCG
TGGCGTTGCTGCGCCACGGCAAGCCGCTCAGCGGCCCCTCGCGCGAGTTGCTGGCGCGCG
TGGTCGAGCAGGAGCACGACCCGCAGCGTGGACCGGAGAGCCTGGACTGGCTGGGCGTGC
CGATGCTGCGCGATGGCCGGGTATGCGGCGCCATCGTGGTGCAGAGCTATGAGCTGGCGG
CCCGTTATGGCGAGGCCGAGCGGGCGCTGCTGGGTTTTGTCGCGCAGCACGTGCAGACTG
CGATGGACCGGCGCCAGGCGCAGGTCCGGCTGGAACAGCAGGTGGAGCGGCGCACGCTGG
AGCTGCAGCGTGCCAACCACAGCCTGCAGGATGAAGTGGCCGAGCGCCGCCGCGCAGAGC
AGCTGCAGACCGCGCTGTACAACATCGCCGAGATGGCGATGTCGGCCGACAGCCTGGCCC
AGTTCTACGGGCAGGTGCATGGCGTGGTCGGGCGCCTGCTTGACGCGCGCAATTTCTATA
TCGCGCTGGTGAACGGGGCCGGCAGCGGCCTGGACTTCGTCTACTCGGTGGACGAGCACA
ACGCCAGCCGTGCGCCACGCCCGTTCAGCCGCGGCCTGACCGAGTACGTAGTGCGCAACC
GGCGTCCGTTGCTGGCTTCGCGGCAGCAGATCGACGCACTGCTGGCCAGCGGTGAAGTGC
GCGAATCGGGCGCACGTTCGCATTGCTGGCTGGGTGTGCCGCTGCTGCGCGATGACGAGG
TGGTCGGCGCGATCGTGGTGCAGAGCTACAGCGAGAACAGCACGTTCAGCGTGCACGATC
AGCGCTTGTTGACCTTCGTTGCACAGAACATCGGAACCGGGCTGGCGCGCCAGCGCGACC
AGCAGCAGCTGCGTTCGGCGCATGCCGAGCTGGAAAAGCGCGTGGAGGAACGTACCCGCG
AGCTGGCCGAGGTCAACGAGAAGCTGCTCGGGCAGATCGGCGAGCGCCTGCGTGCCGAGC
AGCGCCTGACCCATCAGGCCATGCACGATGCGCTGACCGGCCTGCCCAACCGCCTGCACC
TGCTCGATCGCCTGCAGGATGCGCTGGCGCTGGCCAAGCGCGAGGGTGGGCCGGTGTTCG
CCGTGCTGTTCCTCGACCTGGACCGCTTCAAGCTGGTCAACGACAGCATCGGCCACGCTG
CCGGCGATCGCATGCTGGTGGAGGTGGCCAAGCGCATCGTATCGATGGCCGGCACCGATG
ACGTGGTGGCGCGGCTGGGCGGCGATGAGTTCGCGGTGCTGCTGCAGTGTCCGCAGGGGC
TGGCACAGGCGCTGGAGTTCGGCCAGCGGCTGTTGCTGGCACTGCAGGAATCGATGTGGA
TCGCCGGGCGCGAACTGTTCCCGTCCGGCAGCCTGGGCATCGCCTTGTGGAACCCGCGCT
ACCGGACCGGTGAAGAACTGCTGCGCGACGCAGACGCGGCGATGTACCGGGCCAAGGCGC
AGGGTCATGACCGCTGCGCGATCTTCGACGAAGACATGCGCGAAGAAGCGATGCGCAGCC
TGGACCTGGAAGCGGATCTGCGGCGTGCGATCAACAACCGCGACTTCGTGCCGTTCTACC
AGCCGATCGTGCGCCTGTCCGATGGCGAAGTGGTGGGGCACGAGGCCTTGCTGCGCTGGC
GCCACGAGCGTCGTGGCCTGTTGCTGCCCGGGGCGTTCCTGGAGCTGGGCGAGGAAAGCG
GCCTGATCGAGCAGGTCGACTGGCTGATCTACGAACAGGTCATCGCGGGACTGGCCGAAG
GCGGCCACGGCTATGTCTCGGTGAACGTATCGCCACGCCATTTCCGCTCGGCCGAGTTCA
GTGGCCGCCTGTTCGGTCTGCTCGATGCATGCGGTGCCGACCCGCGCCGGCTGCGCCTGG
AGATTACCGAGGTGGCGCTGCTGGATGATGGCCCGCACACGCTGCGCATCCTGCAGGGCC
TGCGCGAGCGTGGCATCCAGGTGCAGCTGGACGATTTCGGTACCGGCTTCTCGGCGCTGT
CCTACCTGCACCGCTTCCCGATCAGCACGTTGAAGATCGACCAGAGCTTCATCGCCGGCC
TGCATGGGCCGGAAGTGCAGAGCACGCGCGCGCTGGTCGAGGGCGTGTTGTCACTGGCCC
GCACCTTGGGCATCGAAACCATCGGCGAAGGCATCGAGACCGAAGCGCAGCGGCAGACGC
TGCGCGAACTTGGTTGCGACTACGGCCAGGGCTACCTGCTGGGCCGTCCGGCGCCGTGGG
AGGGCGCGGTGGCCTGAGCCACCGCGCCGGGTCGCCTCAGCGCAGGGCGGAGCGACGCTT
CTCGTCGATCCACTTGGAAGCCTGGGCCGGCTGATAGTTCTGCATCCACTCCAGCATTTC
CTCGATGTCCGAGCCGTACCACAGGTCCTGGCGCTGGTCCGGATGCAGGAAGCGCTCTTC
TACCATGCGATCGATCATGCCGATCAGGGGGGCGTAGAAGCCTTCCACGTCGAGGAAGGC
GCATGGCTTGTTGCCGATGCCCAGCTGGCGCCAGGTCAGCATCTCGAAGATCTCTTCCAT
GGTGCCGAAGCCGCCGGGCAGGGCGACGAAGCCATCGGCGAGGTCGAACATGCGCGACTT
GCGCTCATGCATCGAACCGACGATCTCCAGTTCGGTCAGGCCGCGGTGGGCCACTTCCCA
GTCGGCCAGCTGGCGCGGGATCACGCCGGTCACCTCCCCGCCGGCGGCGAGCACGGCATT
GGCCACGGTTCCCATCAGGCCGACGTTGCCGCCGCCATACACCAGGCGCAGGCCGTCACG
GGCGATGCGATCACCCAGGGCAATGGCGCGTTCGGTGTAGGCCGGCTTGCTGCCAGCGTT
GGAACCACAGTACACACAGATCGATTTCATGGATCTTCCTGTCTCTTGGCCGGAAACGAA
AACGCCCCGTCGCCAACCGCAGGGCGGTCAGGGACGGGGTGTCGGTGGATTATGAGGCCT
TGACAGGCCTTCTGTAGAGCCGAGCCACGCTCGGCTGCGCTTCGTTCAGATCGCGGCAAA
GGCTGAGTCGAGCATGGCTCGACTCTACAAACGCCAAGCAGGCTTACGCGGCAGCCGCCT
GTTCGCGGCGCGGGCCTTCACGCAGGGCGCGGCCCACCATGCCGACCAGCAGGTCCAGCT
CATCGCTGTCCATGCCGAAGTGCGGGGTGAAGCGCAGCGAATTCTCGCCGCCGTGGATCA
CGTTGATGCCGTGCTGGCGCAGCCATTCCTCGGTGGAATTGGCGCCGTAGCACTTGAACT
GCGGGGCCAGCTCGCAGGAGAACAGCAGGCCGGTGCCCTGCACCTTGGTGATCAGACCGC
CCAGTTCGCTCTTGAGCTGTTCCAGCTTGCGCACGGCCTCGGCACCGCGTTCGGCGATGT
TGGCACGCACCTGCGGGGTCAGCTGCGCCAGGGTGGCACAGGCCACGTCCAGCGCGCGTG
GGTTGCTGGTCATGGTGTTGCCGTAGATGCCCTTGCGGTACAGCTGCGCGGCGTGCTCGG
TCACCGCCAGCACCGACAGCGGGTACTGCGCGGCGTTGAGCGCCTTGGAGTAGGTCTCCA
TGTCCGGCGGATCCAGGCCTTCGAAGCCCGGGTAATCGACCACCGACAGCACGCCATGCG
CGCGCAGACCAGCCTGGATCGAGTCCAGCAGCAGCAGGCTGCCGTGCGCACGGGTCAGCT
CACGGGCCACGGCATAGAACGCCGGCGGCACCGAACGGCCCGGGTCGCCTTCGCCCATTA
CCGGTTCCAGGAACACCGCCTCGATGAACCACTGGTTGCGTGCGGCGTCCTCGAACACCT
TGCGCAGGCCGGTCTCGTCGTACGGCGCCACGGTGATCACCGAATCCTCGCCGCGGTAGC
TGGCCAGGTGCTGCATGTAGCTCTTGCGGCTGGAATCGGAATACAGGGCAGGGCGGTCGG
TACGGCCATGGAAGCTGCCCTTGACCACCACGCGCTTGATCGTGGCGCCGGCGTGGCGCG
CGCCCGGGTCGGTCTGCAGCTTGGCGTTGACGTCGGCGATGCGCGCGGCCAGGCCAACCG
CCTCGGAGCCGGAATTCAGGCACATGAAGCGCGCGAACGGGCAGCCGCCACGGCGGTGGC
CGATCTCGGCGCGCAGGGCCGTGATGAAGCGCTGCTGCGACAGGCTGGGGGTCATGATGT
TGGCCATCACCTGTGGGCGTGCCATCGCCTCCAGCACGGCATCCGGGGTGTGCCCGAAAC
CGAGCATGCCGTAGCCGCCGGCGTCGTACAGCACCGCGCCCTTCAGGGTGACCACCCAGG
GGCCACGCGCGGCCAGCGCCACGTACGGGGTCACTGCATCATCGGCGTAGAAATTGACGA
AGCCGTCCTGCATCGCGTCGATCTGCGCCTGTTCGTCCTGCGCCAGCAGCGGCCCCAGGT
CGGCCTGCACGCGCGCGAACTCCTCGGCGGCGGCATCCACTGCGGCGATCAGCTGCGGGT
GGCGGACGGACAGGGCGGTCAGGGTGGCGTCGTCCAGGCCGGTGGTGAGGCGGGTGCCGG
GCTGGGTGCGCAGGGGGGCGAGGCGTTCGATGAAGCTCATTGCAGATCTCCTGAAACGAT
GGGTCGCACGGGCCTTCAAAAGCAAAACGCGCGTCAACGCGCGCTTGGGGGCAGGCTCGT
GCAGCGGACTTCCGACTCGATGCTAGCACTTGTTTTTTTGCGCGATAACCCCGCAAAAAC
CTGCTGCATAGCAGCATTTTGCGCGACGTTCGCCGCGAAGCACGCCGGCTCGCAGACGCT
GGACGTACAATGCGCGCCATTGTCGACCTGTTGCCGCCCACTGCCTTGAAGAAGTCCGAT
TTCAACTACGACCTGCCGGCCGAACTGATCGCGCAGGCGCCCCTGGCCGAGCGCTCCGCC
AGCCGCCTGCTGCTGGTGCCGCAAGCCCCCGCCGCGTTCACCGACCTGCAGGTGCGTGAC
CTTCCGTCGCTGCTGCAGCCGGGCGACCTGCTGGTGTTCAACGACACCCGGGTGATCCCG
GCGCGCCTGTTCGGGCAGAAGGCCAGCGGCGGCCGCGTGGAAATCCTGATCGAGCGCTTG
CTCGGCGGCCAGCAGGCCCGTGCCCAGGTGGGCGCCAGCAAGTCGCCGAAGGCCGGCAGC
CGCATCGCGCTGGATGCCGGTGGCGAAGCCGAGGTGCTGGGCCGCGATGGCGAGTTCTAC
GTGCTGCAGTTCCACGTGCCCGAGTCGCTGGAGCAGTGGCTGCTGCATGCCGGCCGCCTG
CCGCTGCCGCCGTACATCCAGCGCGAGCCGGGCGTGGACGACCGCGAGCGCTACCAGACC
GTGTTCGCGCGTGAAGTGGGCGCGGTGGCGGCACCGACCGCGGGCCTGCATTTCGACGAA
CCGTTGCTGGCCGCACTGAAGGAAAAGGGCGTGGAGTTCGGCCACGTCACCCTGCACGTG
GGCGCGGGCACCTTCCAGCCGGTGCGTGCCGAAGACCTGAAGGACCACGTGATGCACCGA
GAGTGGCTGAATGTCGGTGCCGAACTGGTGCAGCAGGTGCGGCGCACGCGCGCCGCCGGC
GGCCGCGTGATCGGCGTCGGCACCACTGTGGTGCGCGCGCTGGAAAGCGCGATGCGCGAT
GGCGAGCTGCTGCCGTTCGCCGGCGAGACGCAGATCTTCATCACCCCCGGCTACCGCATC
CGCAGCGTGGACGCGATGGTGACCAACTTCCACCTGCCGGAAAGCACGCTGCTGATGATG
ATCTCCGCGTTTGCCGGCAAGGAGCGCGTGTTCGAGGCCTACCAGCACGCGATCGAGCAG
CGCTACCGCTTCTTCAGCTACGGCGACGCGATGCTGCTGTTCCCGCAGGCGGGGTAGCGC
GCCCCAGGAGGGCAGGGGCCCCCTGTGGGTGCGCACCTTGGTGCGCACGCCTTCTTGGGA
GACAATAGGCAACTATTTGCCCCAATGACCGCTCCATGTCCCGACTGCAGTTCCAGCTCC
AGACCCGCGACGGCCGTGCCCGCCGTGGCCGCCTGACCTTCCCGCGTGGCACGGTGGAAA
CGCCGGCCTTCATGCCGGTGGGGACCTATGGCTCGGTCAAGGGCATCCTGCCGGACCAGG
TGCGCGCGCTGGGCGCCGAGATCATCCTCGGCAATACCTTCCACCTGTACCTGCGCCCGG
GCCTGGACATCATCGCTGACCACGGCGGCCTGCACGGCTTCTGCCGCTGGGATGGCCCGA
TCCTGACCGACTCCGGCGGCTTCCAGGTGTTCTCGCTGGCGCACCGCCGCAAGATCACCG
AGCAGGGCGTGACCTTCGCCTCGCCGACCGACGGCGCACGGGTCTTCCTCGGTCCCGAGG
AGAGCATGAAGATCCAGAAGGTGCTCGATTCGGACATCGTGATGATCTTCGACGAATGCA
CCCCGTACCCGGCCACCGAGGACGTTGCCCGCCGTTCGATGGAGTTGAGCCTGCGCTGGG
CGCAGCGCAGCCGCAACGCGCATGACGAACTGGGCAACGACGCGGCCCTGTTCGGCATCG
TCCAGGGCGGCGTGCATACCGACCTGCGCAGCCGCTCGGCCGATGCCCTGCAGGCGATCG
GCTTCGACGGCTACGCCATCGGCGGCCTGGCCGTGGGCGAGCCGGAGCACGAGCGCAACG
CCATGCTCGACCACCTGGACCCGGAGCTGCCGGGCGACCGCCCGCGCTACCTGATGGGCG
TGGGCCGGCCGGAGGACCTGGTCGAGGGTGTCGCACGTGGCGTGGACATGTTCGATTGCG
TGATGCCGACCCGCAACGCCCGCAACGGCCACTATTTCACCTCGTTCGGCACCGTCCGCA
TCCGCAACTCCCAGTACGCGCGCGACATGGACCCGATCGAGCCGGGTTGTGGCTGCGTGG
CCTGCACCGGCGGCTACACCCGTTCCTACCTGCGCCACCTGGACCGCTGCAACGAGATGC
TGGCGCCGATGCTGGGCACCCTGCACAACCTGTTCTACTACGAAAAGCTGATGGCCGACA
TCCGCGCGGCGATCGAGGCGGGAACCTTCCTGGCCTTCCGTGAGTCCTTCTACGCGGCAC
GCGGGGCGGTGGCCCCGCCGCTGTAACCCGAAGGCCCCCTGCCAAACGGCCCAAGGACGA
ACGCCCGGGGCCGTGGCATACTTCAAGGCTGACCCAGATCCGCGGTCGACACCCCCGTCC
CTGAAGGGACGGGAGCGCCGCCCAACCAAAGGACCAACGATGAACCTGCTTGCTTTCCTG
ATTCCCGCCGCCCACGCCCAGGCCGCCGGCGGCCAACCGCAGGGCATGGGCCTGACCACG
CTGCTGTTCCCGATCATCCTGATCGCCATCATGTACTTCCTGATGATCCGCCCGCAGATG
AAGCGGCAGAAGGAACACAAGTCCATGCTGGAGAAGATCAAGCGTGGCGACGAAGTGCTG
ACCAACGGTGGCATCGCCGGCAAGGTCACCGACATCGGCGACAACTTCATCACCATCGAA
GTGGCCGAGAACGTGCGCATCCGCGTGCAGAAGGGCGCTGTCGGCAGCGTACTGCCGACC
GGCACCCTGGATTCGGCCAAGTAAGCCACTCCCTTTCCGAAGCACAACCGCGGCGCCGGG
GATGGCGCCGCGCGGGACCCAAGCAATGCTCGAATTTCCACGCTGGAAGTACGTCGTCAT
CCTGATCGTACTGGCGCTCAGTGCGCTGTACGCGCTGCCCAACATCTACCAGAAGGACCC
GGCCATCCAGATCACCGCCAACCGTGGCGGGCAGATCGACGATGCGCTGCGCGACCGTGT
GCTGGCCGACCTGAAGAAGGCCGGGGTCACTGCCATCGGTGCCGAAAAGGAAGGGGAAAG
CCTGATCGTCCGCCTGCCGGACCTGAAGTCGCAGTCTGCGGCCAGCGATGCCCTGCGCGA
CACCGTCGGCGAGAAGTACACGGTGGCCCTGAACCTGGCCTCGACCGTGCCGGACTGGCT
GGCCCGGCTGGGCGGTCGCCCGATGGTGCTCGGCCTGGACCTTCAGGGTGGCGTGCACTT
CGTGCTGCAGGTCGACCAGAAGGCCGCCCTCGACAAGCGCCTGGATGCCTACACCGAAGA
CGTGCGCGGCACCCTGCGTGACGCCCGCATCGCCTACCAGTCGGTGGAGCGCCGTGCGGA
CAACAGCATCGTGGCCAACCTGAGCCCGTCCGCCGGTGACGACGCCGCGCAGCGTGCCCG
TGCCGCCCTGGTCAAGGCACAGCCGACGCTCGGCTATGACGTCAGCGGCAACCGCATCAC
GGTCACCGTGCCGGAGACCGAGATCACGCAGATCGCCAACGGCGCCATCGAGCAGAACAT
CAACACCCTGCGCAACCGCGTGAACCAGCTCGGCGTGGCCGAGCCGATCATCCAGCGCCA
GGGTGCCGACCGTGTGGTCGTGCAGCTGCCGGGCGTGCAGGACACCGCCGAAGCCAAGCG
CATGATCGGCGCCACCGCCACCCTGGAGTACCGCGCGGTGGTCGAGGGCAATGCGCAGGA
CGCCATCAATTCCGGCCGCATCCCGCCGGAAGCGAAGGTCTACCAGCAGCGTGATGGCCG
CGGCCCGATCCTGCTGAACAAGCGCGTGATCGTCACCGGTGACCAGATGGTCGGCGCGCA
GGCGGTGACCGATTCGAACAGTGGCTCCCCGGCCGTCAGCGTGACGCTGAACAATGTCGG
CGGCCAGCGCATGTTCGACTTCACCAGCGCCAACGTGAACAAGCCGATGGCGGTGGTCTA
CACCGAACGCGTGCCGACCGTGACCGTCGTCGACGGCCAGGAAGTGCGTGGCTTCAAGGT
CAACGAGGAAGTGATCTCGGTGGCCAACATCAATGGCGTGTTCGGCAAGAACTTCCAGAC
CACCGGCCTGCAGAAGAAGGAAGCCGAGGACCTGGCCAAGCTGCTGAAGTCCGGCTCGCT
GGCCGCGCCGATGGACTTCGTCGAAGAGCGCGTGGTCGGCCCGAGCCTGGGCGCCGAGAA
CGTCAAGAACGGCATGCGCGCGGTGGTGTTCGCGTTCCTGTTCACCCTGGTGTTCTTCAG
CATCTACTACCGCATGTTCGGTGTGATCACCTCGGCGGCGATGCTGTTCAACCTGCTGAT
CGTGGTGGCGGTGATGTCGCTGTTCGGCGCCACCATGACCCTGCCGGGCTTCGCCGGCCT
GGCGTTGTCGGTGGGCCTGTCGGTGGACGCCAACGTGCTGATCAACGAGCGTATCCGTGA
AGAACTGCGCGCCGGCGTGCCGGGCAAGACCGCGATCGTGACCGGTTACGAGCGTGCCTC
GGGCACCATCCTCGACGCCAACCTGACCGGCCTGATCGTCGGCGTGGCGCTGTTCGCATT
CGGTACCGGTCCGCTGAAGGGCTTCGCGCTGACCATGATCATCGGTATTTTCGCCTCCAT
GTTCACTGCGATCACCGTGTCGCGTGCGCTGGCGACGCTGATCTACGGCCGTCGCAAGAA
GCTCCAGAACGTGGCCATCTGACGGGACGACACGCACAATGAAACTGTTTCCGCTGCACA
TCCTCCCGAACGACACCAAGATCGACTTCATGCGCTGGCGCCATGTCGCCATGGCAGTCA
CCATCGTGGTGTTCCTGGCCTCGGTCGCCATCATCGGCATCAAGGGCTTCAACTACGCAC
TGGACTTCACCGGCGGCACCCTGATCGAAACGCGTTTCGAGAAGGCCGTGGACGTCGAGC
AGGTCCGCGCCAAGCTGGAGCAGAACGGCTTCGACGGTGCCCAGGTGCAGAGCGTCGGTG
GCAATACCGACCTGCTGATCCGCCTGGCGCCGCACGGCGAGCATGCGCCGGGCACCGGTG
ATGCCGCTGCCGAGGACAAGGCCACCGCCGCGGCCGTGGTGAAGGTGCTGTCCAGCGCCG
ACAACCAGGCCACGGTGATGAGTACCGCATTCGTCGGCCCGCAGATCGGCAAGGACCTGG
CGAAGAACGGCCTGTACGCCACCATCTTCATGCTGGCCGGCTTCCTGATCTACATCGCGG
TGCGCTTCGAATGGAAGTTCGCGGTCACCGCCAGCATCGTGGCGATGTTCGACCTGATCG
TGACGGTCGCCTACGTGTCCCTGCTGGGCCGTGAGTTCGACCTGACCGTGCTGGCCGGCC
TGCTGTCGGTGATGGGCTTTGCGATCAACGACATCATCGTGGTGTTCGACCGCGTCCGCG
AGAACTTCCGCAGCCTGCGCGTGGACTCGATGGAGGTGCTGAACCGTTCGATCAACCAGA
CGCTGTCGCGTACGGTGATCACCGCGGTGATGTTCTTCCTGTCGGCGCTTGCCCTGTACC
TGTACGGCGGTGCGTCGATGGAAGGCCTGGCCGAGACGCACATGATCGGTGCGGTGATCG
TGGTGCTGTCCTCGATCCTGGTCGCGGTGCCGATGCTGACGATCGGCTTCCTGCGCGTCA
GCAAGCAGGACCTGCTGCCGAAGGCGAAGGACGTCGAGGCCCTGGCCCGTCGCCCGTAAG
CATCTGCTGCATGCGGCACACAGAGAACCCCGCGCAAGCGGGGTTTTTTGTGTGCAGGGC
TTGCAGCCCTGCACCCACGGTAGTGCCGGCCGCTGGCCGGCAACAGCAACAGCAACAGAG
TGCATTCCGTGGTTGGGCGGGACGGTGTCGGAGTGCGGGGACGCCGCAAGTACGTCCGTG
TAGGCTTGGCAGCCGCATCCATGCGGCTGACACCCCGCACTCCGACACCGCCCCGCCTCT
GACAGATTCCTGCGGCTGTTGGTAGGTGTCGACCTTGGTCGACACATCTGTCAGATATCG
ATAATCAGACTGGAATCAGATCTACCGTGTCGACCAAGGTCGACACCCACCAGAGAAGAA
TGCTGTCCCGACAGGTCGCGGAAATCTGTCGAAGGCGGGGTGGGTCCGGTTGCGGGGGCG
TGAGCCGCATGGATGCGGCGACCGAGCTTACATGGACGTACTTGCAGCGCCCCCCGCAAC
CGGATCCACCCCGCCAACCCACAGGAACCCAGCTTTTGACGCTGCTGTTGAGGTTGCCGG
CCAGCGGCCGGCACTACCGCGTGTGCAGGGTGCAACCCTGCAAAACAAACCTCACCCTAC
GCCAGCGTCGGTTGTGCAATCGTCCCCCGCGCACTACGATCCTGCGGTTCGCGCGCGCAG
GCGCGCGCCCGTATTCCTGCTGAGCGCCCCGTGCGCCGCATCTGCCAACCCGAGGTATCC
ATGGTCATCAAACCGCGCGTCCGCGGCTTCATCTGCGTCACCACCCACCCGACCGGCTGC
GAGGCCGCGGTCAAGCAGCAGATCGACTACATCCGCGCGCGCCCACCGATCCAGAACGGT
CCCAAGCGGGTGCTGGTGATCGGTGCCTCGACCGGCTACGGCCTGGCCGCGCGCATCACC
GCTGCCTTTGGCAGTGGCGCCGCCACCCTCGGCATCTTCTTCGAACGGCCGGGCAGCGAG
ACCAAGCCGGGCACGGCGGGCTGGTACAACTCGGCTGCGTTCCACAAGTACGCCGACGAA
GCCGGCCTGTATGCCAAGAGCATCAACGGCGATGCCTTCTCCGATGAAGTGAAGGCGAAG
ACCATCGAAATGATCAAGGCCGATCTCGGCCAGGTCGACCAGGTTGTCTACAGCCTGGCG
GCGCCGCGCCGCAAGCATCCGAAGACCGGCGAGATCATCAGCTCCTCGCTGAAGCCGATC
GGCGAGCCGATCACCCTGCGTGGCCTGGATACCGACAAGGAAGTGCTGACCGAGACCCAC
CTGCAGCCGGCTACCCCGGAAGAGATCGCCGGTACCGTCGCGGTGATGGGCGGCGAAGAC
TGGCAGATGTGGATCGACGCGCTCGCCGATGCCGGCGTGCTGGCCAACGGCTGCACCACC
ACCGCCTTCACCTACGTGGGCGAAGAGATCACCCAGGCGATCTACTGGAATGGCTCGATC
GGTGCGGCCAAGAAGGACCTGGACACCAAGGTGCTGGGCCTGCGCGAGAAGCTGGCCAAG
ATCGGTGGCGATGCACGCGTATCGGTGCTGAAGGCGGTGGTGACCCAGGCCAGCTCGGCC
ATTCCGACCATGCCGCTGTACCTGTCGCTGCTGTTCAAGGTGATGAAGGAAAAGGGCACC
CACGAAGGCTGCATCGAACAGCTGGACGTGCTGTACGACATCCTCTACGGCGGCAAGGCC
GACGGCGTGGCGATCGATCGCCTGCGCCACGACCTGGTCGATGGCGATGGCCGCACCGTT
GCGCTGATCGATGAGGAAGGCCGCCTGCGCGCCGATTACAAGGAAATGGCCGCAGATGTG
CAGGGCAGGGTGGTCGCGCTGTGGCCGCAGGTGACCAACGAGAACCTGTACGAGATCAGC
GATCTGGCCGGCTACAAGGCCGACTTCCTGCGCCTGTTCGGCTTCGGCGTGGAGGGCGTG
GACTACGAGGCCGACGTCAATCCGGACGTGAAGATCGAAAATCTGGTCGACATGACCTGA
TCAACGAAAAGGCCGGCGAACGCCGGCCTTCTCGTTTGTGTAGAGCCGAGCCATGCTCGG
CTGCTCTTCGCTTGAGTCCCGCAGCCGAGCGTGGCTCGGCTCTACAGAGAGGCGTCACCC
GAACTCGAAGCCCATCTCCGGCAGCGCCGGGCCGACGAAGTCGCCCTGCACGTAATCCAC
GCCGGCACTGAACAGCAGCGTCATCGAGTTGGCATCGCTGACGAACTCGGCAATGGTGCG
GATACCCGCTTCCTGTGCGCGCGCGGTGATCTGGCTGATGCGGTCGATGTTCTCGCGCGT
GGCGGCCAGGTCGCTGGTGAAGCCCCGGTCCAGCTTGAGGAACTGCGGCTGGAAGTGGGC
CAGCAGCTGGAATGAATCCAGCCCCGAACCGAACTGCTCCAGGCCGATGCGGCAGCCCAG
CGGCGCCACTTCGGCTAGGAACTGCTGCGCACTGCGCAGGTGGGTGAAAACCTTCGCTTC
CGGCGCATGCAGCCATAGCCGTTCGCCGGGCACGCCCTGTGCCTGCAGTTCGCGGCGCAG
CGTGGCGATCATCTGCGGGTCCTCGAACGATTCCGGCGTCACCTTCACCAGCACCTGGGT
GGCGTTGCCCTCGCGTGCCCGCTGGCCGAGCACCGCGATGGCCTGCGAGACCACCCAGCG
GTTGATGTCGGCCAACAGGCCGTGTTCCTCGGCGATGCCCAGGAACGCGGTCGGGCTCAG
CAGCTCGCCATTGTTCTCCAGGCGCAGGTAGGCCTCGTACAGCTCCAGTGGCTCGCCCTG
CAGGTTCAGCACCGGCTGGTAGTGCAGCTGGAAGCCGTCGCCGGCCAGCGCCTCGCGGAT
GCGCGCAACCCAGCGCTGTACGCGTTCTTCCTCGACACGGTCGGCGGCAGCCGGGTCGAA
GATGCGGCAGGTGTTGCCCAGTTCGGCGGCGGCCTGGGTGCAGTCGCTGGCGCGCGCCAG
CACCTGGCCGATGCTGGCGATCTTCTCGCCCACCTGCACGCCACCGATGCTGACCGTCAC
CGTGGCCGAGCGTGCGCCGATGCTGAAGACATGTGCGGCATAGGCTTCGCGGATGCGCTC
GGCCAGCGCCACGGTCTGCGCGTAGGGCCCGGCCTGCAGCACGGCGAAATTGTGTTCGCC
GAAGCGGGCCAGTTGCGCGTCCTCGCCGACCACCTCGGCCAGCAGGGCGGCGAGGGCACC
GATCAGGATGTCGGCCGACGCCAGGCCGATATCCGGCAGCAGGCGCGCGTAGTGGTCAGG
CTCGATCAGCAGCAGGCCGAACTGACCCTCGCTGCGCCCGGCCTGGGCCACCGCGCTTTC
CAGCTGCAGCATGAAGGTCGGGCGATTGAGCAGGCCGGTGACCTGGTCGCGCTGGCGCAG
GTCCTCGACCTCGCGTGCCAGCTCGGGGTCGAACTCCATGCGGCGGCGGAGCACCACCTG
CAGGCAGGACTCGCCCTCGTAGGTGGCCGCGGCAAATTCCATCGTCGCCGGGAAGGAACT
GCCGTCCTCGTGGCGCGCGTCGAGCTGGTACTGCGGCGGCGGCGCCTCGCCACGGCTGAG
GCCTTTGAGCAGCTGTTTGAAGCCCTCCACGTGCTGGGCGGCGACCATGTCCAGCAGCGA
AATGCCTTCGATGTCCTCGAAATGCTCGTAGCCGAACATCTCCAGATAGGCGTCGTTGGC
GCGGATGTGCATGCCTTCATGCACATAGGCGATGGGGTCGCGCGAGGAGGCGATCAGCGC
GTCGCAGCGGCGCTCGGTCTCGCGCATCTGCGCCTCGATCCGGCGCAGGCCGCGACGCGC
CTGCAGGTCGACCCACTGGTCGCGGACCACGGCGAGCAGATGCTCGGGGCGCTGGCGCAG
GGCGAGGGCGCGGATGCCATGGCTGCTGGCCTGCACCAGTTCGTCCTCGTCGATGCGCTC
GGCCAGCAGCACCAGCGGGATGTCCTTGCCGCTGGCGGCGATGTGCTGGGCCGCCAGCTG
CAGCGGGATGCCCTGCGAAGGCGAGGCCAGCACCAGGTCGATGGCCTGGCTGGCCAGCAC
CTGGGCCAGCTCGGCCGCATCCTGCGGGCGCCACGGGCGTACCGCGATGCCGCTGTTGCG
CAGGGTGCTGACGATGGCTTCGGCATTCTCGCCGCTGTCATCGACGATCAGCAGGCGGAT
GGTGATGTCGTTCGCGTTCTGCATGCACTGCTCCCCAATCTGCGAATCTAGATACACGAT
GCGCGGCGAACCGTCCATGCGCGCACCCCTGGCGCGCGTCGAACGGCGAAGTGGTTCACA
CCACGCCGCCCGCTGCGTGGCCGCTGGCCCAGGCCCATTGGAAGTTGTAGCCGCCCAGCC
AGCCGGTCACGTCCAGCACCTCGCCAACGAAGTGCAGGCCGGGCACGCGCTTGGATTCCA
TCGTCGAGGATGACACTTCGGCGGTGTCCACGCCGCCCAGGGTGACCTCGGCGGTGCGGT
AGCCTTCGGTGCCGCTGGCCACCAGCGGGAATGCGCCCAGCAGCTGCGCGGCCTGGCGCA
GCACCGGCTCGTCCAGCTGGCGCACGGGCCGGTTGGGCAGCCAGTGCTCGCACAGGCGTT
GCGCCAGCCGCTTCGGCAGTACCTCGCCCAGCACCGTGCGCAGCTCGGCGGCCGGGCGGT
CGCGCTTCATCTGGCGCAACCACTCGCCGGCATCCTGGCCCGGCAACAGGTCCAGCTCCA
GCGCATCGCCGGGCTGCCAGAACGACGAAATCTGCAGGATGGCCGGGCCGCTTACGCCAC
GGTGGGTCAGCAGCATGAAGTTCTGGAAACTCTTTCCGTTGCAGCGCGCCTCGATCGGCA
GTGCGACGCCGCTGAGGTCGGCCAGCCGCTCCTGGTGCTTGCCGCTGAGGGTCAACGGCA
CCAGCCCGGCGCGGGTCGGCAGTACCTGGTGGCCGAACTGGCGGGCCACCTCATAGCCAA
AGCCGCTGGCCCCCATGCTGGGAATCGACAGGCCACCGGTGGCAACCACCAGCGAGGCGC
AATGGAACCGGCCCTGGGTGGTGTGCACGCGGAAACCATCGCTGCCGTGCTCGATGCGCT
GCACGCTGCAGTCGGTACGGATCTGTACGCCGGCCGCCTGGCACTCGTCCACCAGCATCT
TCACGATCTGCTTGGACGAGATATCGCAGAACAGCTGCCCCAGTTCCTTTTCGTGATAGG
CGATGCCGTGCTTGTGCACCAGCTCGATGAAATGCCAGGGCGTGTAGCGGGCCAGCGCCG
ACTTGCAGAAGTGCGGGTTGGCCGACAGGAAGTTGGCCGGGGTGGTGCCGGTGTTGGTGA
AGTTGCAGCGGCCACCGCCGGACATCAGGATCTTCTTGCCGACCTTGTTGGCATGGTCGA
TCACCTGCACCTGGCGGCCGCGCTGGCCGGCAGTGATCGCGGTCATCAGCCCGGCTGCGC
CGGCACCGATGACCACCACATCGCAACGGATGGTGCTCATGCCTTGGCGCGCTTGCGCCA
GTCCGGGATCACGTCGAGCTGGATCTGGTCGTTGAGCAGCTGCACTTCGCCGTCCTGGAT
CAGCACGCTCCAACGCATGGCACGCTGGATCTGCTGGCCCCAGCGCTCGACGAATTCGCC
GTCCAGATCGACCACCGAAAGATTGTCGAAGCGCGCCAGGCCCTTGCCCTGCTTGCTCCA
CCAGATCTCCGAGGCGTTGCCGCCGTAGTTGACCACCTGCACCTGGCGGCTGCGATTGCT
GGCCTTGCGGATGCGCGATTCGTCCGGATGGCCCAGGTCGATCCACTGCAGGATGTCGCC
GGTGTAGTCGTGTTCCCACAGATCGGGCTCGTCATCGGTACTCAGGCCGCGGCCGAACTC
CAGGCGATCGCCGGCGTTCAGCGCGAAGGCGAGCAGGCGCACCATCAGGCGCTCGTCGGT
CTCGGACGGATGCTGGGCCAGGGTCAGGTTGTGGGTCGCGTAGTAGCCGCGATCCATGTC
GCTGATCTGCAGTTCGGCCTTGCGGATGGTGGCGGTAAGAGCCATGGGGGATCCGTGGAC
TAAAGAGGACAATGATAGAGGTTTGCTCCGGGGGTGTCCGTGGCCGGACTGTCTGCGCAC
CGTCAACGGTGGCACTCTTGCGCTCTTTCCCGTGGCCGGAGTGGACGCCATGAGCTTGCC
CAGCCGGTTGCAGCTGCCGCCCGGCCCCTGGGCCACCCTGCTGGATGGCCTGTGTGCACG
TTTTCCGCGCATCGCGCGCGCGCAATGGCAGGATCGCTTCGCGCGCGGCCGCGTGCTGGA
CGCACAGGGCAGGGCGCTCACTGCGGACATGCCCTGGCAGGTCGGGCTGGACATCCAGTA
CTTCCGCGAGGTGGCCGACGAACCGGTGATCCCCTTCACCGAAACCATCGTCCATCTGGA
TGCGCACCTGCTGGTGGCCGACAAGCCGCATTTCCTGCCGGTGACACCGGCGGGCGGGCA
TGTACGCGAGACGCTGCTGGCGCGGCTGGTCGCCCGCACCGGCAATGCCGATCTGGTGCC
GCTGCACCGGCTGGATCGGCTGACGGCCGGGTTGGTGCTGTTCTCGACCCAGCGTGCGTC
GCGCGATGCTTACCAGCGCCTGTTCCGTGAGCGGCGCATCGAAAAGACCTATGAGGCCTT
GGCACCGGCGCTGCCGGGGCGGGAGTTTCCGCTGCAGCGGTACAGCCGCCTGGTGCCGGG
CGAGCCGTTCTTCCGCATGGCCGAAGTGCGCGGCGAGGCCAATGCGCGCAGCCGGATCGA
GCTGATCGAGGCCGAAGGGCCGATCTGGCGCTACCGGCTGCTGCCGGAAACCGGCCGCAA
GCATCAGCTGCGCGTGCACATGGCCATGCTGGGGGCGCCGATCATGGGTGACGACCTGTA
CCCGCAGCTTCGCCAACGGGCACCGGACGTAGCCGAGGCGCCGCTGCAGCTGCTGGCGCG
GGCCCTGGCTTTCGATGACCCGTTGAGTGGTGCACGACGGATGTTCAGCAGCGGCCGCAG
CCTGAGCCTTCCGGCTTAGGGCGGCCAGGCGCTCAGCGGGCCGGGCGTCGCGCCAGCCAG
CGGTCCAGCTCGGCGGCGAACAGCTGCCGGTCGCGGGGGCCCAGGGGCGGCGGTCCGCCG
GTCTGGACCCCGGCGCCGCGCAGTTCCTCCATGAAATTGCGCATCGACAGTCGCTCGGCC
ATGTTGTTCGGTGTGTACAACTGGCCGCGCGGGTTCAGCGCGACGGCCTGCTTCTCCAGC
ACCAGCGCGGCCAGCGGGATGTCCTGGGTGACCACCAGGTCCCCCGCGGCGACCCGCTCG
ACGATGGCGCTGTCGGCCACGTCCAGCCCCTGCGGCACCTGGATCGAGCGCAGCCAGCGC
GAGGGCGGGGTGCGGATCCACTGGTTGGCGACCAGGGTCAGTTCGATCCCGACCCGTTCA
GCCGCACGGAACAGGATGTCGCGGATGACGGTGGGACAGGCGTCCGCATCCACCCAGATG
CGGGGAGAGGCGTGTTCAGCGGGGGTTTCAGCTTCAGTCATTTACCCAGTGTAGGGTAGG
AAAAACCTGAATGGGGACTCGGAGTTAGCCGCGAGAGGCTGCCAACCCTTGTCACGCCTA
GCGGGTGACGTATTCCCATGAACGTCGGGGCTATCGCTTTTTGCAGAAAACACGCGTATC
GTGCGACCCACTGTGTTTGCTAGGGTCACCGTGAATCGTGGCCTGGTGCAGTTGATCTCA
CGATCCGCTCATCGATCCGCTTTACCAACGCCTGCAACTCAGTCTCGGCCCCGATACCCG
GTGGCTGCGATTTTTTTCAACATGTGTTTCAGGAGTTAGTAAAAATGTCTGAACGTCAGA
CCGGTACCGTCAAGTGGTTCAACGACGCCAAGGGCTTCGGCTTCATCACCCCGGAAAGCG
GCCCGGACCTGTTCGTGCACTTCCGCGCGATCCAGGGCACCGGCTTCAAGACCCTGCAGG
AAGGCCAGAAGGTTACCTTCATCGCCGTCCAGGGTCAGAAGGGCATGCAGGCTGACCAGG
TGCAGGCGGTCTAATCCGTCTGCTACCGTTGGGTAGCCAGAACGCCGGAAGCGAAAGCTT
CCGGCGTTTTTTATTGCCCGCCGTTTTTTTTGTAGAGTCGAGCCATGCTGGACTGCGCCC
AAAGACAGTCGAGCATGGCTCGACTCTACAAAGGACATGCAGCCGGCGCGGTACGATGCG
CGTCTCCCCAAGGGATCACCCCCATGCGCATCGTCCACCATCTGGAAAACTCCCGTTCGC
TGCGCGTGCTGTGGATGCTGGAGGAGCTGGGGTTGGACTACGAACTGCGCCGCTATCCGC
GCGATCCGAAGACGCTGCTGGCGCCGCCGGAACTGCGCAACGTGCATCCGCTCGGCAAGT
CGCCGGTACTGCAGGATGGTGAGCTGGTACTGGCCGAGTCCGGCGCGATCCTCGACTACC
TCGCTGACCGTTACGACACGCAACGCCAGCTGTCGCCGTCACCAATGCCGGCCGACGGGG
CCGAACGCATCGCTTACCGCTACTGGCTGCACTACGCCGAAGGCTCGGCGATGCCACCGT
TGCTGCTGACCCTGGTGATGGGCCGCATACGCAACGCGCCGATGCCGTTCTTCGCGCGCC
CGATCGCACGCAGCATTGCCGACAAGGCCGAGCGCGGCTTCATCGGCCCGCAGCGGCGCC
TGCACCTGGACTGGATGGAGCGCCGCCTGGCCGAAAGCCCGTGGTTTGCCGGCGAGCGTT
TCAGTGCGGCCGACATCCAGATGAGCTTCCCGATCCAGGCCGCTGCCGCGCGCGGTGGTG
GCCTGGACGACAAACCGGCACTGCGTGGCTTCCTCAAGCGTATCGGTGAACGCCCGGCCT
ACCAGCGTGCCGAGGCCCACGGCGGCCACCTGCAGGCGCTCGGCGGCAATTGAGGAGGGC
GGCCGTCGCCCTCATCTCCAGCACCATGGATACCGACACTCCCCGTTTCGACAACCGCCT
GCTGCACACCCTGCCGGGCGACCCCGAATCCGGCCCGCGCAGGCGCGAAGTGCTGGGCGC
CGCCTGGTCGCCCGTGATGCCGACCCCGGTGACGGCGCCCACGCTGTTGGCCTGGGCGCC
GGACGTCGCCGAAATGCTTGGCTTCGATACCGCTGAAGTCGAAAGCGAAGGTTTCGCGCA
GGTATTCGGCGGCAATGCGCTGTACGCCGGCATGCAACCGTGGGCAGCCAACTACGGTGG
CCATCAGTTTGGCCACTGGGCCGGCCAGCTCGGCGACGGGCGTGCGATTTCGCTGGGTGA
GCTGGTTGCGCCGGATGGCCAGCACTGGGAGCTGCAGTTGAAGGGGGCCGGGCCAACGCC
GTACTCGCGGGGGGCCGATGGACGGGCAGTGCTGCGCTCATCGATCCGCGAATTCCTGTG
CAGCGAGGCGATGCATCACCTTGGCGTGCCGACTACGCGCGCGTTGTCACTGGTCGGCAC
CGGTGAGGACGTGGTGCGCGACATGTTCTATGACGGCCATCCGCGTGCCGAGCCAGGCGC
CATCGTATGCCGGGTCTCGCCGTCGTTCCTGCGCTTCGGTTCGTTCGAACTGCCGGCCTC
GCGCGGTGAAACCGCCCTGCTGCAGCAGCTGGTGGATGCCTGCATCGCCCGCGACTTCCC
CGAACTGCAAGGGCAGGGCGAGGCGCTGTACGGCGACTGGTTCGCGCAGATCGCGGTGCG
CACCGCCGAGATGATCGCGCACTGGATGCGTGTCGGCTTCGTGCACGGCGTGATGAACAC
CGACAACCTGTCCGTGCTCGGTGTGACGCTGGATTACGGCCCCTATGGCTGGGTCGAGGA
CTTCGATCCGGACTGGACGCCGAACACCACCGACGCCCAGGGGCGCCGCTACCGCTTCGG
CACCCAGCCGCAGGTGGCGTACTGGAACCTGAGCCGATTGGCGCAGGCGCTGTCGCCGCT
GTTCGCCGATGTCGCACCGCTGCAGGCAGGCCTGGCGGCTTACCAGTCCACGTTCGTGGC
CTGCACGCGTCGCGATGCTGCAGCGAAGCTGGGGCTGGCTGCTGCCGACGATGATGACCT
GCAGCTCTACCAGCGCTGGCAACAGCTGATGCAGGAGGGCGCAATGGACATGACCCTGGC
TTGGCGCGCACTGATGCGCATCGACCCGGCGGCAGCAGATGCGACGGTTCTGGACGCGGT
GTACTACGACGAGGCGCGGCGACAGGCAGTGCAGGCACCGCTGCAGCACTGGCTGCAGGA
CTACGCAGCGCGCCTGCGCCGCGATCCGCTGGCGGCCAGCGAACGCCAGGCGAAGATGGC
AGCGGCCAACCCGCTGTACGTGCTGCGCAACTGGCTGGCCCAGGAAGCGATCGACCGCGC
AGAGCAGGGGGATCTCGGCGGCGTCCATGCACTGCAGGACGTGCTGCGCGACCCGTACAC
CGAGCGTGCCGGCCTGGAACACTTCGCTGGCAAGCGCCCGGCGTGGGCCGACAATCGCGC
CGGTTGCTCGATGCTGTCCTGCAGTTCCTGAGGGTGGGTTTCGGCAGGGCTGCGCCCTGC
ACCTGCGGAGGCCAGATCAACAGCCAGAGCAAAAGCGGATTCCGTGGTTTGGCGGGGCGG
TGTCGGAGTGCGGGGACGCTGCAATTACGTCCCTGTAAGCTTGGCAGCCGCATCCATGCG
GCTGACACCCCGCACTCCGACACCGCCCCACCTCCGACAGATTCCCGCGGCTGTGGGTAG
GTGTCGACCTTGGTCGACACATCTGTCAGATATCGAAAGAAATTCCGGGGTCAGATCCGT
TTTCCTATGGAAAACGGATCTGACCCCAAGAGCATTTCCGACAGATCGCGGAAAACCGTC
GAAGGCGGGGTGGGTCCGGTTGCGGGAGTGTCCGCGGCATGGATGCCGCGGCCAAGCCCC
ATGGAAGGGTTTACGGCGTCTCCGGCAACCGGACCCACCTCGCCATCCCACAGATAGCCC
GCTGTTGCTGCTGCTTCGGCTGTTGCCGTTGCCTCTGCGGGTGCAGGGCGCAGCCCTGCA
AGAGCCCCCATTCAGACAGGTAAGTGCAGGTCACAGGATAAGCAGACGCCTTGTTGCCTC
CGCCAATCGGGTCCACATTCCTGTGCAGGAGACGGGCCGCCGCCCGTCGTCGAGACACCA
GGAGACCTGCATGTCCGCTGCCCCCACCACCGCCATTTCCCGCGATCCGGCTACCGGCCA
GCAGATCGCCAGCCATCCCTTCGCCACCGATGCCGAACTGGATGCGATCCTCGAGCGTGG
CCAGGCCGGTTTCGCCGCCTGGAGCGCCCGCAGCCTGGAACAGCGAGCGCAGGTGTTGCG
TGCGATGGCGGGCGTACTGCGCCGTGACCGCGAGACGCTGGCTGCGCTGGCTACCGCCGA
GATGGGCAAGGTGCAGGCCGAAGCACTGGCCGAGATCGAGAAGTGTGCCGTGCTGTGCGA
CTGGTACGCCGACCATGGTGCGCAGTTCCTGCGCGACGAGCCGACCCAGGTGCCCGACGA
CAAGGCTTACGTGTCCTACCTGCCGCTGGGCGTGGTGCTGGGCGTCATGCCGTGGAATTT
CCCGTACTGGCAGGTGATGCGCGCGGCGGTACCGATCCTGATGGGCGGCAACGGCTTCCT
GCTGAAGCCGGCCGAGAACATCGTCGGCACCGCGCAGCTGCTCGATGCCGCCTGGCGTGA
TGCCGGGCTGCCGGAAGGCACCTTCATCGCCGCCAACATCAGCCGCGAGGGCACCAGCCG
CGCGATTGCCGATGACCGCATTGCGGCAGTCACCCTGACCGGCAGCGTGGCCGCAGGCCG
CAGCATCGCTGCCCAGGCCGGGCAGGCGCTGAAGAAGGTGGTGCTGGAACTGGGCGGCTC
GGATCCGTTCATCGTGCTGGCCGACGCTGACCTGGATGCGGCCGTCGATGCGGCGGTGAC
CTCGCGCTTCCAGAACACCGGGCAGGTCTGCATTGCCGGCAAGCGCATCATCGTTGAAGA
CGCGGTGTACGACCGCTTCGTGGCGCAGTTCTGCCAGAAGGTGCAGGCGCTGACCATCGG
TGATGGCCGTGAAGCGGGCAATCGCATTGGTCCGATGGCACGCCAGGACCTGCTGGAACA
GTTGGACGCGCAGGTGCGCGCCTCGGTGGACGCAGGCGCGAAGCTGCTCGTCGGCGGCCA
TCAGCTCGATCGCCCGGGCGCGTTCTACGCGCCCACCGTACTGGCGGACGTGGAGCCGGG
CATGCAGGCCTTTGACACGGAAACGTTCGGGCCGGTGGCCTCGATCAGCCGCGCCCGCGA
TGCCGACCACGCGGTGGAACTGGCCAACCAGAGCGAGTTCGGCCTCAGCGGCAACCTGTG
GACCGGTGACCGCGCGCGGGCCATGCAGCTGGCGCGCCGGCTGCAGACCGGCGGTGTGTT
CGTCAACGGCTTCTCCGCTTCCGACCCTCGCGTGCCGATCGGCGGTGTGAAGAAGAGCGG
CTTCGGCCGCGAGCTCTCGCACTTCGGCATCCGTGAATTCGTCAACGCGCAGACAGTGTG
GTTCGACAAGCATTGACGCGCGGCTCTCATCCTTCCTGCAACGATCCACCATCAGTCCAG
CACAAAGGACGGCATCCGATGTCCAAGGGTTCAGATCTGCTCGTCGCCGCACTTGAGAAC
GAAGGCGTCGAGCGCATTTTCGGCATTCCCGGCGAAGAAAACCTCGACGTGGTCGAGTCG
CTCCGCCATTCCAGCATCGAACTGGTCATCACCCGCCACGAACAGGCGGCGGTGTTCATG
GCGGCCACTTACGGCCGCCTGACCGGCAAGCCGGGCGTATGCCTGGCCACGCTCGGCCCG
GGCGCGCTCAACTTCACCACCGGCGCCGCCTATGCGCTGCTGGGTGCGTGGCCGGTGATC
ATGATCACCGGCCAGAAGGGCATCGTCGCCAGCAAGCAGGCGCGCTTCCAGATCGTCGAC
ATCGTCGGCACGATGAAGCCGCTGACCAAACAGGCGCGGCAGATCGTCTCGGCACGCACC
ATTCCGACCATCGTCCGCGAGGCGTTCCGTGTCGCCCAGGAAGAGCGCCCGGGCCCGGTG
TTGCTGGAGCTGCCCGAAGACATTGCTGCCGATGAGGTCGAGGGCGTGGCGCTGATTCCG
CCGCACGCGGTGGACCGTCCCATTGCCAGCCCGGAGGCGCTGGATCGGGCAGCAGAGCTC
ATCCGCAATGCAAAGCGGCCGCTGCTGATGATCGCTTCGGCGGCCTCGCGGCCGCAGTCC
AGCGACGCGCTGTCCGCGTTCGTGCTGCGCGCCGGCATCCCGTTCTTCACCACGCAGATG
GGCAAGGGCGCGGTGGCCGGTGGTTCAGGCCTGTACATGGGCACCGCGGCGCTGACCGAG
CGCGATTACGTGCACATGGCGATCGACCAGGCCGACGTGATCGTGACCATCGGCCACGAG
GTCACCGAGAAGCCGCCATTCGTGATGCGCCCGGGTGGGCCGACGGTGATCCATATCGGG
TACTCGCAGGCGGCGGTGGAACAGGTGTATTTCCCGCAGGTGGAGGTGATCGGCGATATC
GGTCGTTCGCTGACCCAGCTGGCCGACCGCATCGAGGGCGCGGTGCCGAATGCCGCTGCG
CTGCTGCCGCTGCGCGCGACCATCCTCGAACACCTGGCCGACCGGGCCGAAGAGGTCGGG
TTCACCCCGCAGCGGCTGGTGCACGACGTGCGCCAGGTGATGCCGCCGGATGGCATCGTG
GCGCTGGACAACGGCATGTACAAGATCTGGTTCGCGCGCAACTACCGCACCCAGGTGGCC
AACACGCTGCTGCTGGACAACGCGCTGGCGACGATGGGCGCGGGCCTGCCGTCGGCGATC
ATGGCCTCGATCCTGTATCCGCAGCGGCGGGTGCTGGCGGTGTGCGGCGACGGCGGCTTC
ATGATGAACAGCCAGGAGCTGGAGACGGCCCGCCGGCTGGGCCTGAACCTGGTGGTGCTG
ATCCTCAACGACGGTGCCTACGGCATGATCCGCTGGAAGCAGGCCGTGGACGGATTCACC
GACTACGGCATGACCTTCAGCAACCCCGATTTCGTGAAGTACGCCGAGGCCTATGGCTGC
AAGGGCCACGAGGTGACGGCCATCGAGCAGTTCATCCCGACCCTGGAAGCGGCCTTCAAC
GAGGGCGGGGTGCACCTGGTGTCGGTGCCGGTGGACTATTCGGAGAACCAGCGGGTGCTG
GTGGATGAGTTGCGCCAGGCGTTCCCCGGCAACAGGTAGCGGCGGAGCAGGGCCGGCCGA
TCCGCCCGGTAGGTGTCGACCTTGGTCGACACGCACGGCGCCAACCAAGGTTGGCGGCTA
CCGGGGCGGGCCCGGCCCAGGGCTGGGGCTGGGCGGTTTTGGTATGCTGGGCAACCGGCT
GTGCCGGGCGCTGCATCCCCTCTCACTACACGATTCCCGCAGATCCATGAGCGAAGCTAC
CGATACCCCCCCCGTCGACGAAAACAAGTTGATCGCCGAGCGCCGTGAGAAACTCAAAGC
GCTGCGTGGGCAGGGCATCGCGTACCCGAACGACTTCCGTCGCGAGGACTTCGCCGGCCG
CCTGCAGGAAGAATTCGCAGATGCCGAAACCTGGACCGCCGAGGCCCTGGAAGGCAACGG
CCGCCAGGTGAAGATGGCGGGCCGCCTGATGGCCAAGCGCATCATGGGCAAGGCCAGCTT
CGCGCAGATCCAGGACGAGTCCGGCCGCATCCAGCTGTTCCTGCAGGGCGCGGTGCTGGG
CGATGCCTATACCGCCTTCAAGGGCTGGGACGTGGGCGACATCATCGCCGTCGAAGGCGG
CCTGACCCGTACCAAGACCGGCGAGCTGTCGGTCAAGGCCGAATCGATCCGCCTGCTGAC
CAAGTCGCTGCGCCCGCTGCCGGACAAGTGGCATGGCCTGGCCGACGTCGAGCAGCGTTA
CCGCCAGCGTTACGTCGACCTGATCGTGACCCCGGAGTCGCGCGCGGTGTTCATCAAGCG
CTCGAAGATCATCCGCGCCATGCGCGCGTGGCTGGACAATCGCGACTTCCTGGAAGTCGA
GACGCCGATGATGCATTACATCCCCGGCGGCGCGGCGGCCAAGCCGTTCACCACCCACCA
CAATGCGCTGGACCTGGACCTGTACCTGCGCGTGGCGCCGGAGCTGTACCTCAAGCGCCT
GACCGTGGGTGGCCTTGAGCGCGTGTACGAGATCAACCGCAACTTCCGCAATGAAGGCGT
CAGCACCCGCCACAACCCGGAATTCACCATGATGGAGCTGTACGAGGCCTATGCCACGTA
CAACGAGATCATGGACCTGACCGAAGGCGTGATCCGTGACGTGGCCAAGGCCGTCAATGG
TGGCACCGAGGTCGAATGGGACGGCGCGAAGATCGACCTGGGCCCGGCATTCCGCCGCTG
GCGCATGGACGAGGCAGTCCGCCACCACAACCCGGAAATCTCCGTCGCCGATTGCACCGA
CCGCGATGCGCTGCTGCGTCATTGCGAGCGCCTGAAGATCCGCGTCAAGCCGTCCTACGG
CTGGGGCAAGCTGCTGCTGGAGATCTTCGAGGCCACCGTCGAGCACACCCTGATCCAGCC
GACCTTCATCACCGACCATCCGGTGGAGGTCTCGCCGCTGGCCCGTGCCAACGACAATGA
CCCGGGCTACACCGACCGCTTCGAGCTGTTCGTCAACGGCAAGGAGCTGGCCAACGGCTT
CTCCGAGCTGAACGATCCGGAAGACCAGGCCCAGCGCTTCCAGGCCCAGGTGGCGGCGAA
GGAAGGTGGCGATGACGAGGCCATGCACTACGACGCCGACTACATCCGTGCGCTGGAGTA
CGGCATGGCACCGACCGGCGGCCTCGGCATCGGCGTGGATCGCCTGGTGATGCTGCTGAC
CGGCAGCAGCTCGATCCGCGATGTACTGCTGTTCCCGTACATGCGTCCGGAGCAGTAAGT
CGCCTTTTTGACTCCCGATTGTGCGCGCCGTCCCGAAACGAGACGGCGCGATTGACGCGT
CCCGCACTCGGCGTATCGTAATTGCACTACCTTGACGCCCGTTATGGCTTGATCGGCGCC
AGGGGGAGGGCACGGTGTGGGGAGTCCGCTTCACATTGTGATGACGATCATGAATCGGGA
CGCATGACACGGGAGTCAGGCCGATGCAGGGTGCGAGCGTTCGCAGCGGCAGAGTATCCT
CGCCTGCTGATGATCCAGCGTGGTCGAGAAACCAGGCAGAGTACGCGTTGAACATCGTCA
TCGTTGACGACCAGACTTCGGCCCGGACGATGCTGCGTCACGTCATCGAAGACATCGCGC
CGGAACTGAGCGTGTATGACTTCGGAGACCCGCTGACCGCATTGGCCTGGTGCGAAGCCC
ATCCGGTCGACCTGCTGCTGCTCGATTACCGCATGCCGGAGATGGATGGGCTGGAATTCG
CCCGTCGTTTCCGTCGTCTGCCCAAGCACCGTGACATTCCGGTGATCCTGATCACCGTGG
TCGGTGACGAGCCGATCCGGCAAGCGGCACTGGAAGCAGGCGTCATCGACTTCCTGGTCA
AGCCGATCCGCCCGCGCGAGCTGCGTGCGCGCTGCTACAACCTGCTGCAGCTGCGCCAGC
AGACCGAGAACGTGAAGCAGCGGGCGCTGTCGCTGGAGCAGCGCCTGCTGGCCAGCATGC
ATGAGGTCGAAGAGCGCGAGCGCGAGACGCTGTCGCGGCTGGCACGCGCGATCGAGTTCC
GTGATGCCGGCACCAGCGCCTACCTGGAGCGCATGGCGCGCGTGGCCGGACTGATCGCCG
AACAGCTCGGGCTGCCCGAAGAGGAGGTGCGCCTGATCGAAATGGCTGCGCCGCTGCATG
ACATGGGCAAGATCGCCATTCCCGATGCGGTGCTGCTCAAGCAGGGCAAGCTCAACGAGG
AAGAGCTGGCGATCATGCGCCGGCACCCGCGGATTGGCCATGAACTGCTGAGCGGCAGCC
AGAATCGCTTCATCCAGGTTGGCGCGTTGATCGCACTGCGTCATCATGAGCGCTATGACG
GCAGTGGCTATCCCGATGGGCTGGTCGGCGACGCGATTCCGCTGGAAGCGCGCATCGTGG
CCGTCGCCGATGTCTTCGACGCCCTGATTTCGCCCCGTCCGTACAAGGAAGCATGGACCA
TGGAAGCCACTCTGGCTTATCTCTACGCCCAGCGTGGCCGCCTGTTCGATCCCCGATGCG
TGGACGCGCTGCTGCGCGGCCGCGAACAGCTCGACCAGATCTGCGCCGAGCATTCGATGG
CGTCCGCGCGCCCGGGGCTGGGCGCGTGAAACGCCTGTTGTCGCAGCTGCGGCTGCGCCT
GTCCCAGCGCCAGGACAGCGAGCACGGCCAGCAGATCGTCCGCATCGTGCTGATCAGCCT
GATCCTGGCCTACGTACTGTTGCCGGCACCGCGCCACGATCTGCCGCACACCCAGTACGT
CGGTGTGCTGGCGATCGTGCTGACCGGCCTGAGCCTGTCACTGTTGCTGTTCGGCTGGCT
GCTGTGGCGGCCGGCGCGTTCCGATCCGCGCCGCGTGCTGGGCATGCTGGCTGACTACGG
CCTCATTGCTGCCGGCATGGTGCAGATGGGTGAGCCGCTGGCCTGGGTCTACATCGTGGT
GATGTGGGTGACGGTCGGCAATGGCATGCGCTTTGGCAACCACTATCTGTACGTTGCGGT
GGCCATGGCGATGGTGAGCTTCGGTTGCACCGTGATGCTGACGCCTTACTGGCAACAGAA
TTTCCGCCTGGCCATCGGCCTCTGGCTGGGCCTGGCAGCGGTGCCGCTGTACTTCTCGAC
ATTGCTGCGGCAGCTGACCGAAGCGATGGCCGAGGCGCGCCGCGCCAGCGAGGCCAAGAG
CCGGTTCCTGGCCAACATGAGCCATGAGTTCCGCACGCCGTTGAACGGTCTCAACGGCAT
GACCGAAGTGCTGGCCACCACGCGCCTGGATGACGAGCAGCGCGAGTGCCTCAACACCAT
CCAGGCGTCGTCGCGCAGCCTGCTGGCACTGGTGGAGGAAGTGCTGGACATCTCGGCCAT
CGAGGCCGGCAAGCTGCGCGTGGTGGCCGAGGACTTCGCCGTGGCCGACGTGATCCAGGC
GATCGGTCTGATCCTGTTGCCACAGGCCAAGGCCAAACGGCTGGATTACCGGGTGAAGGT
GGCCGATGGTGTGCCGCCACGCGTGCGCGGCGATGTCGGGCACCTGCGGCAGATCCTGCT
GAACCTGGCCGGCAACGCGGTCAAGTTCACCGACCATGGCCGGGTCGAGATACGTGTCGG
CGTGGTGCAGGCCGATGCCAGCGGGGCGGTGCGGTTGCGCTTCGACATCCTCGACACCGG
CATCGGCGTGCCACCTGCCATGCGTGCACGGCTGTTCGACGCGTTCGAGCAGGCCGATGT
CAGCATGGCGCGCCGCCACGAGGGGACGGGGCTGGGCACGACCATCGCCAAGGGCCTGGT
CGAGGCGATGGACGGTGACATCGGCTATCTGGAAAACCCGCCGCGCGGCAGCCACTTCTG
GGTCGAGCTGCCGTTCGCGCCGCCGCAGCCGCAGGTGCCGGGCGCGGTGCCGAGCCTGAG
CGGCGACGAAGACGCGGGCCCGGGCGGCAACGTGATCGCTTTTGCCGATCCGTTCCTGCG
CCATCGCGCCCGCGTGCGCAGCATGCAGATCCTGGTGGCCGACGACCACGAGGCCAACCG
CATGGTCCTGCAGCGCCTGCTGCAGAAGGCCGGCCATCGCGTGCTGTGCGTGGACGGCGG
TGAGGCGGTGCTGGATGCGCTGGCCGACAGCGAGTTCGACGCGGTCATCGTCGATCTGCA
CATGCCGGGCATGAGCGGGCTGGACATGCTCAAGGAACTGCGGGTGATGCAGGCCGGCGG
CGGTCCGCGCACGCCGGTACTGGTACTCAGTGCGGATGTAACGCCCGAGGCGATCCAGCG
CTGTACCCAGGCCGGCGCACATGCCTTCCTGGCCAAGCCCGTCGTTGCGGTGCGCCTGCT
CGATACGCTGGCCGAGATCGCCAGCAATGCCCAGCTGAAGACCATGGCCCCACCGGTGGT
GCGACCGGCGGCGCCGCTGCAGGATGGCGTGCTCGACAGCAGCGTGCTGGACGAACTGGC
TTCGCTGGGCATGGGCGAGGGCTTCGAACGTGAGTTCATCCGCCAGTGCCTGGAGGACGT
GGCGAGCTGCATGGGCAAGGCCGAGCAGGCCGGCGAGGCCACGCAGTGGGATGTGTTCCG
CGAACAATCCCACGCGATCAAGGGCGTGGCCAGCAACCTCGGCCTGATGCGCGCGTCCAA
CCGTGCCGGCGAGCTGATGCGGATGGCCGACTGGCAGCTCAAGACCGAATGGCGTCCGCG
CCTGGGCATCCTGCAGGAGGCGATCAAGGAAGGCCGGCGCGCGCTGGACGCGCGGGCCGA
ACGCCGCATGCGCGGCGCCGCCGATGATGGTGAAGCGCGCTGAGGCGTGGCGTGGACCCA
AAAAAAGCCCGGTGGCCAGCCGGGCTTGAACCCATCCTGGGGGAGGGGAGGAATCAGGCC
GCGTCGAGACTGGCGCGACGGGTCTGGGCCTTGATCAGGCGATCCATGGTGCGCAGCGAG
CGGTCGCCGAGTGCAAGGGCGGAATCGACCCATACCTTGGTGATCTCCAGCAGTTCGTCG
TAGCTGACCGGCTGGGCGATGGCGCGTGCGGCATTCATCGCCAGATAGGACTGCGGCGTG
CGCTGCTGCTGGCGGATCAGTTCCTCGACCGCCGCCCGGCCTTCGCCCTTCTTCACCAGC
ACGTCGACCACGCCCATGGCATGCATCTCCTCGGCACTGTAGACCCGGCCGTCGAGGATG
ATCTTCTCGGCCAGATGGGGGGGCACGCGCCGGCACAGGAAGGAGTACGCACCCATGCCC
GGGAACAGGCCGAACAGCACCTCCGGCAGGCCCAGTCCGCTGCCTTCCTCGGCGACGATG
GTGTGGCAGGCCAGGGCCATTTCCAGGCCGCCGCCGAGGGCGTCACCCTGGATCAGCGCG
ATCGAACGGACGTCGCCACCGAACCCGGTATGCAGGTGGTGCACGCCCTCCACGCAGCGC
TGGGCGTAGTTCAGCAGGAGGTCGCGGTTGCCTTCGCGGATCAGGCGGGTGAACAGGTCC
AGGTCGCCGCCCAGGTTGTAGGCGACGGCATCGGAGGCCAGCACGAAATGCCGCAATGTC
CCGTTGTGGCGTTCGGCAGGGCTGCGGGTGATGGCCGCCATGTAGCTCCACATTTCGTCG
AGCATGTCCTTGCGGCAGCAGGGGCGGATCCCGGTGGCGGCATCGGCGTGCATGAACAGC
CAGTGGGCAGCGCCATCGGCGCTGTCTTCGGTACGGATGGTGGCGAACGGTGAGCCGCTT
GAAGGCAGCTTTTCGATGGTACTCATGGAAGGGTCCTCGGCATGCGGCCCGCAGTGTCAG
GTGGGTGGCCGGCGGGCCGAACGGTCCACACACGCGGCGATGCTACACCGCCTCAGCGGC
GTCGCATGCGAAAGGGCCCGGGACGTTTCCGCCCCGGGCCCTGCACTGTCCAGATTGCCG
CAAACCCTTACTGGGCGGGCGTATCGCGGAGTTCGCGACGGAGGATCTTGCCGACGTTGG
TCTTCGGCAGCTCCTTTCGGAATTCAACGATTTTGGGGTGCTTGTAGCCGGTCAGGTTGG
CCCGGGCATGCTCCTTGACCATTTCGGCGGTCAGGTTCGGGTCCTTCTTCACGATGACCA
CCTTCACCACCTCGCCGGACTTGTCGTCCGGGACGCCGACCGCGGCCACTTCCAGCACGC
CCGGCATCATCGCGATCACGTCCTCGACTTCGTTCGGGTACACGTTGAAGCCGGACACCA
GGATCATGTCCTTCTTGCGGTCGACGATGTAGAAGAAGCCGTGTTCGTCCATCTTGGCCA
TGTCGCCGGTATGCAGCCAGCCGTCCGCGTCGATGGCCTTGGCCGTTTCCTCCGGGCGCT
GCCAGTAGCCCTTCATCACCTGCGGGCCCTTGATGCAGAGCTCGCCGACCTCGCCCAGCG
GCAGGATGGCACTGTTGTCATCCTTGATGCAGGCATCGGTGGAGGGGATCGGCAGGCCGA
TCGAGCCGTTGTACTCGGTCAGGGTAAGCGGGTTGATGCAGGCTGCCGGCGAGGTCTCGG
TCAGGCCATAGGCCTCGACCAGGGTCACGCCGGTAACCTTCTTCCAGCGCTCGGCGACGG
CGCGCTGCACCGCCATGCCGCCGCCCAGGGTGACCTTCAGCGAGGAGAAGTCGACCGTGT
CGAAACCGGGGGTGTTGAGCAGGCCGTTGAACAGCGTGTTGACGCCGGTGATGGCGGTGA
AACGCACCGACTTGAGCTCCTTGACGAAGCCCTTCATGTCGCGCGGGTTGGTGATCAGGT
GATTGCAGCCACCGAACTTCATGAAGACCAGGCCGTTCGCGGTCAGCGCGAAGATGTGGT
ACAGCGGCAGGGCGGTGATGATCCACTCCTTGCCCATCTCGATGCCGGACGCACTGATCC
AGGCCGAGGCCTGCTGCATGTTGGCGATCAGGTTGCGGTTGGTCAGCATCGCGCCCTTGG
CCACGCCGGTGGTGCCGCCGGTGTACTGCAGGAACGCGATGTCGTCGTGGTCGATCTCGA
CCTTGGGCAGGCTGTGGCGGCTGCCGAGCTTGAGCGCCTGGCGGAAGCGCACCGCGCCCT
TGAGATGGTAGTTGGGCACCATCTTCTTGATGTACTTCAGCACGAAGTTGACGATCACGC
CCTTGGCGCCGAGCAGGTCGCCCAGGCCGGTGGTGACCACATGCTTGACCGGCGTATCGG
CGATGACCTGCTCGACGGTGTCGCCGAAGTTGTCGACCACCACCAGCGCGGTCACGCCGG
CATCGACCAGCTGGTGCTTGAGCTCGCGGGCGGTGTACAGCGGGTTGACGTTGACCACGG
TCAGGCCGGCGCGCAGCACGCCGAAGGTGGCCACCGGGTACTGCAGGCAGTTGGGCATCA
TCAGGGCGACGCGGTCACCCTTCTTGAGCTTGAGCTCACCGAGCAGGTAGGCCGCGAACT
GTTCGACCAGCGCGTCGGTCTCGCCGTAGGTGAGGACCTTGCCGAAGCTGGAGTAGGCGG
GACGGTCGCGGAATTTCGCGACGGAAGCGTCGAAGACCGAAGCTACCGAATGGAACTCGT
TGACGTCGATCTCGGCGGGAACGCCTTTCGGATAGCTCTGCAGCCAGGGACGATCCAGAC
TCATATTCCCCCTCCAGGAATCGTGATGTATTAGGTCCGGCCCTGAGCGTATCGACAACG
GCCGGTCATTGCAGCATACCCCGCCGTAGGGAAAACGCGAAGAGGCCCCGAAGAGCCTCC
TTGCTGGGTAGTGCCGGCCGCTGGCCGGCATCTGCGCTGGACGGACCATCCGCTGGAGGC
CGGCCCGCGGCCGGCACTACCGTGGCCCCAAACGGGCCGGCTGCGTCAACCCTGCTTGCG
AACGGGTGCGCCGTTGGCCTTGTAGTACGGCGCGGTGCTACGGGCGAGCGGGGTGCGGCC
GCGGATCACGTCGGCCAGCTTCTCGGCCATCATGATGGTCGGCGCGTTGAGGTTGCCGGT
CACCACCTGCGGCATGATCGAGGCATCGACGATGCGCAGGCCTTCCAGCCCGTGCACGCG
GCCCTGGCCATCGACCACCGCCATCGGATCGTCGGCATGGCCCATCTTGTTCGAGCACGA
CGGGTGATAGGCAGTCTCGGCGTGCTCGCGCACGAACGCATCGATCTGCGCGTCGGTCTG
CAGCGCGCTTCCCGGCGAGATCTCGCGGCCGCTGTACGGGGCCAGTGCCGGCTGCGCGAA
GATCTCGCGGGTGATGCGGATCGCCGCACGGAACTCGCGCCAGTCCTGGTCGTGCGACAT
GTAGTTGAACAGGATGCTCGGATGTTCGCGCGGGTCCTTCGAGCGCACGTGGATGCGGCC
GCGGCTGGGTGAGCGCATCGAACCGACGTGCATCTGGAAGCTGTGCGCCTTGATCGGGTT
GGAGCCGTTGTAATTGATCGCCACCGGCAGGAAGTGGTACTGCAGGTTCGGCCAGTCGAA
TTCGGCGTCGCTGCGGATGAAGCCACCGGCCTCGAACTGGTTGCTGGCGCCGATGCCGGT
GCCCAGGAACAGCCACTCGGCACCGATCGCCGGCTGGTTGTACAGCTTCAGTGCCGGCGC
CAGCGACACCGGCTTCTTGCACTCGTACTGCAGGTACATCTCGAGGTGGTCCTGCAGGTT
GGCGCCGACGCCCGGCAGGTGGTGCACCAGGTCGATGTCCAGGCTGCGCAGCAGGTCGGC
CGGGCCGACGCCCGAGCGCTGCAGGATCTGCGGCGAGGCGATGGCACCGCCGCACAGCAG
CACTTCGCGGCGGGCGGTGGCGCGCTGCGGCTGGTCGCTGTGCAGCCACTGCACGCCCAC
GGCGCGCTTGCCCGAGAACAGAATGCGGTCGGTCAGCGCGTGGGTGACGATGGTCAGGTT
CGGGCGCGGCTTGGCCAGGTCCAGGTAGCCGCGGGCGGTGCTGGAACGACGGCCCTTCGG
GGTCACCGTGCGGTCCATCGGGCCGAAACCTTCCTGCTGGTAGCCGTTGAGGTCGTCGGT
GCGCGGGTAGCCGGCCTGCACGCCGGCTTCGACCATCGCAGCGAACAGCTCGTTGTTGCC
GGCCTTCGGCGTGGTAACGCGCAGCGGGCCGTCGCCACCGTGGTAGTCATTGGGGCCGAT
ATCACGGGTTTCGGCCTTGCGGAAGTAGGGCAGGCAGTCCAGGTAGGTCCAGTCTTCCAG
GCCCGGCATGCTGGCCCAGTTGTCATAGTCCATCGCGTTGCCGCGGATGTAGCACATGCC
GTTGATCAGCGACGAGCCGCCCAGGCCCTTGCCGCGGCCGCAGTCCATGCGGCGGTTGTT
CATGAAGGGCTCGGGATCGGTCTTGTACGCCCAGTTGTAGCGCTTGCCCTGCAGTGGGAA
GGCCAGTGCCGCCGGCATCTGGGTACGGAAGTCGAGCCGGTAGTCCGGGCCACCGGCTTC
CAGCAGCAGCACACTGACATCGGCATCTTCGGTGAGGCGGGTAGCCAGCACGTTGCCGGC
CGAACCGGCGCCGATGATGATGTAGTCGTACTCGTTGTGGGTGCTCATGGGTGTCTCCTG
CAGGCCGGGGCGCGCTGCATGCAGGCGTCCCGGCGGGATGTCGGATCGGCGCGGTGGCCG
GACGATGGGGCGTGCTGGCGGCGCGCCGGTCAGAACACGCTGGCGTAGTCGCCCAGCTCG
ACCTGCACCGACTTGATGCGGGTGTAGTGGCCGAGGGTCGAGATGCCGTTCTCGCGGCCG
ACGCCGGATTCCTTGTAGCCACCGACGGGCATTTCGGCCGGCGATTCGCCCCAGGTGTTG
ATCCAGCAGATGCCGGCTTCCAGGCGGTGGATGATGCGGTGGGCGCGGCTGACGTCCTTG
CTGACCACGCCGGCGGCGAGGCCGAAGGTGGTGTCGTTGGCACGACGCACCACTTCGTCT
TCGTCGTCGTAGGCGAGGATGCTCATCACCGGCCCGAAGATCTCTTCCCGGACAATCGTC
ATGTCATCGCGGCAGTCGGAGAACACGGTCGGCAGCACGTACGCGCCATTGGCCAGCGCG
CCTTCGGTGGCACGGCCGCCGCCGGTCAGCAGGCGGGCGCCTTCGGCCTTGCCGCTTTCG
ATGTAGCGCAGCACGTTTTCCATGTGCGGGAAGCTGGTCAGCGGGCCGAAGTTGGTCTCG
GCGGCCATCGGGTCGCCGATGCGGATGCGCTTGACGCGCTCGACAACGGCGGCCTCGAAC
GCGGCCAGCATGCTGCGCGGCACGAACACGCGGGTGCCGTTGGTGCAGACCTGGCCGGAG
CTGAAGAAGTTGGCCATCACCGCGATGTCGGCGGCGCGGTCCAGATCGGCGTCATCGCAG
ATCACCAGCGGCGACTTGCCGCCCAGCTCCATGGTCACTTCCTTCAGCGACGAGGACGCC
GCGCTGGCCATGACCTTCTTGCCGGTGGCGACGCCGCCGGTGAAGGAAATCTTCTCGATC
ACCGGGTGCTCGGTCAGCCACTGCCCGATCTCGCGGCCCGGGCCCTGCACGACGTTGAAC
ACGCCGGCCGGCACGCCGGCTTCGGTGTAGATCTCGGCCAGCCGGATCGCGGTCAACGGG
GTCACTTCGGACGGCTTGAACACCATCGCATTGCCGGCGGCGAGGGCCGGGGCCGACTTC
CACATGGCGATCTGGATCGGGTAGTTCCAGGCGCCGATGCCGGCCACCACGCCCAGCGGT
TCGCGGCGGGTGTAGAAGAAGCTCGATTCGCGCAGCGGCAGCTGGATGCCTTCGATGGCG
GTGGCCAGGCCAGCGTAGTACTCGACCACGTCGGCGCCGGTGACGATGTCCACGGTGGTG
GTCTCGGCCAGCGCCTTGCCGGTGTCCAGGGTTTCCAGGTGGGCCAGTTCGTCGTTGCGC
TCGCGCAGGAGCTCGACGGCGCGGCGCAGGATGCGCGAGCGCTCCATGGCCGTCATCGCG
GCCCACACCTTCTGGCCTTCGGCCGCGCTCTGCACGGCGCGCTCGACGTCGGCCTGGCTG
GCAACCTGCACTTCGGCGATCACCTCACCGGTGGCCGGGTTGACGGTCTTGAAGGTCTTG
CCGCTGGTGGCATCGACGCGCTGGCCGTGGATGTAGAGCTGTTGGACGGGCAGGGTGGTC
ATGGGGCGTACTCCTTGGAAGGGGGCGGGTGCTGAAGCGCTTATAGCGCGGCAGCCTGCA
ACTGGAAGTCGATGTAGCCGTAGGCGATGCGCCGCGACTTGTCGGCGTTGAACTGGCCGC
CGACCAGGCTGCCACGCAGCCACAGGCCGTCGATCATCGCGGCCAGGCCACGGGCGGCCA
GGCGGGCCTGCGGGTGGGGCAGCAGGCGGTTGAACTGGTGGCACAGGTTGGAGAACAGGC
GCTGGTCGTTGGCGCGCTGCAGCCGGGCCAGTTCCGGCTGGTGCATGCTGGCGGCCCAGA
ACGTGAGCCAGACGCGCATTGCGGTACCGTTGATCTGGCTGTCGTCGAAGTTGCCATCGA
CGATGGCACGCAACTGCTCGCGGGGGTCATCGCTGGCCTCGGAGCGGTAGCGGGCGACGG
CGTCCTTCAGTTCGCGCAGGATCTGCCGCATTGCAGCATTGAGCAGGCCGTCCTTGTCGC
CAAAGTAGTGGGCGACGATGCCGCTGGACAGCCCTGCCTTCTTCGCGATGGTGGCGACGG
TCGCGTCGGCCATGCCGATCTCGTCGATGGTCTGGAAAGTGGCCCGGATCAGCTGTTCGC
GCCGTACCGGTTCCACGCCTTTCTTCGGCATTGTCTCTCCATGGATTGCGACCCGAAGGA
TCGGCTGCCCGCCATTATGCTTTTTATTGATTGAACGTTCAATCAATAAACCCTAGGATG
CGCTCGCGCCCCACGCCATGGGCCCGGTTTACCGGTCCGGCCCCGCCCATGTGCTCCCCC
GGACTGATGAGACGATCCCATGTCTTCCCTGGCTCATCCCAAGCGTTCGCCCCTGCGCTT
GAACCGTTTTGTCTTTCTCAGCTCCTCGGTGTCGATCGGCATCCTCGGGCTGCTCACCGT
TCTCTATCCCGAAGGCAGCGAGCACTGGCTGCAATGGGCGCAGGCCGAGGTGTCGGCCGC
GTTCGGCTGGTGGTACATGCTGCTGATCGTGCTGTGCCTGGGCTTCGTGCTGTGGCTGGC
GTTCTCGCCGTATGGCCGCATCCGCCTGGGCCACAACGAGGAGTCACCGGCGTTTGGCTA
CGTTGCCTGGGTCTCGATGCTGTTCTCGGCCGGCATCGGCATCGCGCTGCTGTACTACGG
TGCCTACGAGCCGCTGGACCATTTCCTGCATCCGCCCGGGCAACCCGGCGGGACCGTGGC
CGTCGGCCGCGAAGCGATGGTGCTGACCTTCCTGCACTGGGGCCTGCACGGCTGGGCGCT
GTACGCGCTGGTCGGCGTGGCGCTGGGCTACTTCGCGTACCGCCGCGACCTGCCGCTGGC
GCTGCGTTCGGCGCTGTACCCGATCTTCGGTGAGCGCATCCACGGCCGCATCGGCGACAT
GGTCGATGGTTTCGGCATCCTGGCCACGCTGATCTCGATGGTGACCAACCTCGGCATCGG
CGCGCTGGTGGTGCAGTCCGGCCTGGTCTACCTGTTCCACATCCCGGATACGCCGCAGGT
GCTGGTGGCCATCGTGCTGGTGATGATGGTGGTGGCCACCATCGGCGTGGTCGCCGGTGT
GGAAAAGGGCATTGCCTGGCTGTCCAACCTCAACGTGCGCCTGCTGTGTGGCCTGCTGCT
GTTCGTGCTGGTCACCGGCCCGACCCTGCACCTGTTCGACGGCCTGATCCAGAACACCGG
CGATTACCTCGGCGCGTTCGTGCGCAAGAGCTTCGACATGTACCTCAACGACCCGAAGGG
CCGTGAGTGGATGGGCTCGTGGACGCTGTTCTACTGGGCCTGGTGGATCGCCTGGGCGCC
GTTCGTCGGCCTTTTCGTGGCGCGCATCTCGCGCGGCCGCACCATCCGCGAAGTGATCAT
GGGCGTGCTGCTGATCCCGCTCGGCTTCACCCTGGCCTGGCTGTCGATCTTCGGCAACAC
CGCCATCGACCTGGTGCTCAACCACGGCCAGGCGATCCTGGGTGAGGTGGCCCAGCACGA
TGCGGCGATGACGCTGTTCAAGTTGCTGGAATACCTGCCCGGCGCGCCGTACGTGGCCGG
TGCCGCAGTGGTGATCGGCTTCGTGCTGTTCCTGACCCCGGTCGACTCGGGCACGCTGAT
GATCGCCAACCTGTGCACCCGTCGCGTTGACGATGGTGTGGAAGACGGCCATGACGCGCC
GATCTGGCTGCGCGTGTTCTGGGCGGCCGGCATTACCGTGGCCAGCGTCGGCCTGCTGCT
GGCCGGCAATTTCAGTGCGATGCAGACGGCGGTGGTGCTGTGTGGCCTGCCGTTCTCGTT
CACCCTGGCGTTCTACATGTGGGGCCTGCTGAAGGCGCTGCGCACCGACCCGGACGCACC
CCGCCGCTGAGCGCGTCTGTAGAGCCGAGCCCATGCTCGGCTGCTGTTGGCGCAGAAGCA
GCCGAGCGCAGGCTCGGCTCTACAGGGGGGCATCGCAGACGGAAAGGGCCGGACCCGCAA
GGATCCGGCCCTTTTCCGTTACTTGGCTGCCAGCTGGCGCAGCACGTACTGCAGCAGGCC
GCCATGACGGAAGTACTCGACTTCCTTCGGGGTCAGCAGCATCACCGAGACCTCGAAGGT
CTTCTTCGTGCCATCGGCCTTGGTCGCGGTGACCGTGGCGCGCTTGCTGGCACCGTCCTG
CAGGCCGGTGATGTCGATCACTTCCGAGCCGTCCAGGCCCAGGCTCTGCGCGTTCTCGCC
GTTGCGGAACTGCAGCGGCAGCACGCCCATGCCGACCAGGTTGGAGCGGTGGATGCGCTC
GAAGCTTTCGGCGATGACCGCCTTCACCCCCAGCAGCAGGGTGCCCTTGGCCGCCCAGTC
GCGCGACGAACCGGTGCCGTATTCCTTGCCGGCCAGCACCACCAGCGGCACCTTGTCGGC
CTTGTACTTCATGGCCGCATCGTAGATCGCCAGCTTCTCCGGCTGGCCACCACCGGCGGG
GTAGTACAGGGTGTTGCCGCCTTCCTCGCCACCGAACATCAGGTTCTTGATGCGGATGTT
GGCGAAGGTGCCGCGGACCATCACGTCATCGTTGCCGCGGCGGCTGCCGTAGCTGTTGAA
GTCGGCCGGCTGCACGCCGCGTTCCTGCAGGAAGCGGCCCGCCGGCGAGTCCTTCTTGAT
GTTGCCGGCCGGGGAGATGTGGTCGGTGGTGATCGAATCGCCGAACAGGCCCATCACGCG
TGCGCCGTGCACGTCGTCGATGCTGCCGGTCTGCATGGTCATGCCATCGAAGTACGGCGG
GTTCTTGATGTAGGTGGAGGCACCGCTCCACGCGTACAGGTTGCCGTCCGGCGAGGCGAT
GGTGTTCCAGCGGGTGTCGCCCTTGAACACGTCGGCGTAGTTCTGCTTGAACATCTCCGG
GCCGATGGTGGCGGCGATGACATCGCCGATTTCCTTGTTGCTCGGCCAGATGTCGCGCAG
GAACACCGGCTGGCCATCGCTGCCGGTGCCCAGCGGCTGGGTGGTCAGGTCGATGTCGGT
GGTGCCGGCGATGGCATAGGCCACCACCAGCGGCGGGCTGGCCAGGTAGTTCATCTTCAC
TTCGGGGTGCACGCGACCCTCGAAGTTGCGGTTGCCCGACAGCACCGAGGTGACCACCAG
GTCGCCGGTGGCGATGCCGGCGCTGACTTCGGTCGGCAGCGGGCCGGAGTTGCCGATGCA
GGTGGTGCAGCCGTAGCCGACCACGTAGAAGCCGATCTTCTCCAGCTCCTTCAGCACGCC
GGCCTTTTCCAGGTAGTCCGTGACCACGCGCGAGCCCGGCCCGAGCGAGGTCTTCACCCA
CGGCTGGCGGTTCAGGCCCTTGGCGGCCGCATTGCGGGCCAGCAGGCCGGCACCGATCAT
CACCGCCGGGTTGGAGGTGTTGGTGCAGGAGGTGATGGCGGCGATGACCACCGCGCCATC
CTTCAGCCGCACCTTGCGGCCTTCGATCTCGATGTCGGCGAAGCCCTTGGCCAGCTGCTC
GTTGCCGACCGCCGCGCCGCCGCCCTCATTGACGAACGAGGAAACATCATCACTGCGCTT
GTCGCGGTTGCTGGTCATGCCAACCAGTGCTTCGCGGTAGTTCTTCTGCACGTCCTCCAG
CAGCACGCGGTCCTGCGGACGCTTCGGGCCGGCCAGCGACGGCTTCACCGTGCCCATGTC
CAGTTCCAGCGTGGTGCTGTACTGGGCATGCGGGCTGCCCGGTTCGTGCCACAGGCCCTG
TGCCTTGGCATAGGCTTCGACCAGGTCGATCTGCTCTTCGCTGCGGCCGGACAGGCGCAG
GTAGTTCAGCGATTCGGCGTCGATCGGGAAGATGCCGCAGGTGGCGCCGTACTCCGGGGC
CATGTTGCCGATGGTGGCACGGTCGGCCAGCGGCAGGTGCTGCAGGCCGTCACCGTAGAA
CTCGACGAACTTGCCGACGACGCCCAGCTTGCGCAGCATCTGGGTGACGGTCAGCACCAG
GTCCGTAGCGGTGGCACCCTCGGGCAGCTTGCCGGTCAGCTTGAAGCCGACCACCTGCGG
AATCAGCATCGACGACGGTTGGCCGAGCATGGCGGCCTCGGCTTCGATGCCGCCCACGCC
CCAGCCAAGCACGCCGATGCCGTTGATCATGGTGGTGTGGCTGTCGGTACCGAACACGGT
ATCGGGGTAGGCGATCGCCTTGCCGTCCTTGTCGGCGGTCATCACTACGCGGGCCAGGTT
CTCCAGGTTCACCTGGTGGACGATGCCGGTGTTCGGCGGCACCACCTTGAAGTTGTCGAA
GGCCTTCTGGCCCCAGCGCAGGAAGCCGTAGCGTTCCTGGTTGCGCTGGAATTCGATCTT
GCCGTTGAGGTCCAGCGCGTCCGGCTTGCCGAACACATCGACCTGCACCGAGTGGTCGAT
GACCAGTTCGGAGGGGATCTGCGGGTTGATCTGCTCCGGCGAGCCGCCCAGCTTGACGAC
CGCGTCGCGCATCGCGGCCAGGTCGACCACGCAGGGCACGCCGGTGAAGTCCTGCAGGAC
CACGCGCGCCGGCATGAAGGCGATCTCGGTGTCCGGCTCGGCCGCCGGGTTCCAGCGGGC
CACGGCTTCGATGTGGTCCTTGCCGACGGTGATACCGCCGTCCTCGTGCCGGAGCAGGTT
CTCCAGCAGGATCTTCATCGAGTAGGGCAGGTGGGAGATATCGAAGCGCTGGCCCAGCGT
GGGCAGGCTGAAGTAGTCGTAGGTCTTGCCGCCGACGTTCAGCTGGCTGCGGGTGGAGAA
CGAATCGCTCATGCGGGGTAACTCCTTCTTGCGGATGGCTTGCAGTGGCCCGCGCATGGG
CGGGCCTGCTTGCGGTCGCCGCGGGCCTGACGGCCCCGGTCGTCCCAGTATGAACCTCAG
ACTGAATGGATTCATCCGGGCCGGGTCCCGGCCTGCGGCATCGGTTCCAGACTACAGGGG
AAGGTGTATGGCGTATGTCACGTTTGTGGCCGATCCTTTGCGAGGCAAGGGCTGGCGGGG
CGCCGGTCCTGTTCAGGGTGGAAGTATGCCCGGGGAAGTATGTATAATTTGTGCATACTC
TGGAGGGCCTACCGATGGAAGCCACTGTTGCAGAACGCGGACAGATCACCCTGCCCAAGG
CGGTGCGTGATGCCCTCGGCCTGACCAAGGGCACGCTGCTGAAGGTCGAGCTGGACGGCA
GCCGCATCATCCTGCGCAAGAGTGTTGACGATGCGATTTCACGGGCGCGCGGCAAGTTTG
CGCTGGACGGCTTCGAATCGTCCGACGCAGCGGTACGCGCGGTGCGTGACGAGGAATAAG
CCGTGATGATCGCCGTCGATTCACCGGTGCTGGTCGAGCTGCTCAGCAATGGTCCGCAGG
CCGATGCCGTGGAAGCCATCCTCCGGCAGAGCCTGGTCGGTGGCCGCGTGGTGGTCTGTG
GCGCGACCCTGGCCGAGGTCTGCGCATCGCTGCGCGGCGGCGCCGAGGTGCTCGAAGCGC
TGGAAGAAATGGGCGTGCACTTCAACCCGATGGAAGCCAAGTCGGCGCTGCGCGCCGGCG
AGATGCACCGCCGTCATCGCCAGCGCGGCGGCAGCCGCCGCAGCCTGGACGAATTCATGG
TCGGCGCCCACGCACTGCTGCAGTGTGACGGCCTGATCACCTGGAACGACACGTTTTACC
GCGACTACTTCAAGGGCCTGAAGCTGATCGTGCCGCACGCCTGAGCCCACTTTGTTATTT
CAACCTACGCATTACCCGGGAGTTGTCATGTTGGAAGCCTACCGCCACCACGTCGCCGAG
CGCGCTGCGCTTGGCATCCCGCCGCTGCCGCTGAGCGCGCAGCAGACGGCCGATGTCATC
GAACTGCTGAAGAACCCGCCGCAGGGCGAGGCCGAGTTCCTGCTCGACCTGCTGACCCAT
CGCGTGCCGGCCGGTGTCGATGACGCGGCCAAGGTCAAGGCCTCGTACCTGGCGGCGATC
GCCCTGGGCAGCGAGCAGAACCCGCTGATCAGCCGCGAGCGCGCCACCGAACTGCTGGGC
ACCATGCTCGGCGGTTACAACGTGGCCCCGCTGGTGCAGTTGCTGGACGACGCCAGCGTC
GGCACCATCGCCGCCAACGGCCTGAAGAAGACCCTGCTGGTGTTCGATGCGTTCCATGAC
GTGCAGGAAAAGGCCAAGGCCGGCAACGCCAACGCCCAGGCCGTGCTGCAGAGCTGGGCC
GATGCCGAGTGGTTCACCAGCAATCCGGAAGTGCCGCAGAGCCTGACCGTCACCGTGTTC
AAGGTGCCGGGCGAGACCAACACCGACGACCTGTCGCCGGCACCGGACGCGACCACCCGC
CCGGACATTCCGATGCACGCCCTGGCGATGCTGAAGAACAAGCGCGACGACGCGCCGTTC
ACCCCGGAAGAAGACGGCAAGCGCGGCCCGATCCAGCAGATCCTCGACCTGAAGGACAAG
GGCCATCTGGTCGCCTACGTCGGCGACGTGGTCGGCACCGGTTCCTCGCGCAAGTCGGCC
ACCAACAGCGTGCTGTGGTGGACCGGCGACGACATTCCGTTCATCCCGAACAAGCGCGCC
GGTGGCGTCTGCCTGGGTTCGAAGATCGCCCCGATCTTCTACAACACCATGGAAGATGCC
GGCGCGCTGCCGATCGAGCTGGACGTGTCGAAGATGGAACACGGCGATGTGGTCGAGCTG
CGTCCGTATGAAGGCAAGGCGCTGAAGAACGGTGAAGTGATCGCCGAGTTCCAGGTCAAG
TCCGACGTGCTGTTCGACGAAGTGCGTGCCGGTGGCCGCATTCCGCTGATCATCGGCCGT
GGCCTGACCGGCAAGGCGCGCGAAGCGCTGGGCCTGGCCCCGACCGATCTGTTCCGCCTG
CCGGTGCAGCCGGTCGACACCGGCAAGGGCTTCTCGCTGGCGCAGAAGATGGTCGGCCGC
GCCTGTGGCCTGCCGGAAGGCCAGGGCATGCGCCCGGGCACCTACTGCGAACCGAAGATG
ACCTCGGTGGGCTCGCAGGACACCACCGGCCCGATGACCCGCGACGAGCTGAAGGACCTG
GCCTGCCTGGGCTTCTCGGCCGACCTGGTGATGCAGTCGTTCTGCCATACCGCCGCGTAC
CCGAAGCCGGTGGACGTGAAGACCCACCACACCCTGCCGGAGTTCATCTCCACCCGTGGC
GGCGTTTCGCTGCGCCCGGGCGACGGCGTGATCCACAGCTGGCTCAACCGCATGCTGCTG
CCGGACACCGTCGGCACCGGTGGTGACTCGCACACCCGTTTCCCGGTGGGTATTTCGTTC
CCGGCCGGTTCGGGCCTGGTCGCCTTCGCCGCGGCCACCGGCGTGATGCCGCTGGACATG
CCGGAGTCGGTGCTGGTGCGCTTCAAGGGCAAGATGCAGCCGGGCGTGACCCTGCGTGAC
CTGGTCAACGCGATCCCGCTGTACGCGATCAAGTCGGGCCTGCTGACCGTGGCCAAGGCT
GGCAAGAAGAACATCTTCTCCGGTCGCATCCTGGAAATCGAAGGCCTGCCGGAGCTGAAG
GTCGAGCAGGCGTTCGAACTGTCCGATGCCTCGGCCGAGCGTTCGGCGGCCGGTTGCTCG
GTGCGCCTGAACAAGGAACCGATCATCGAGTACCTGACCAGCAACATCACCCTGCTGAAG
TGGATGATTGCCGAGGGTTACCAGGACCCGCGTTCGCTGCAGCGTCGCATCGAGAAGATG
GAAGCTTGGCTGGCCAACCCGCAGCTGCTGGAGCCGGATGCCGACGCCGAATACGCCGCC
GTCATCGAGATCGACCTGGCCGACATCCACGAGCCGATCGTGGCCTGCCCGAACGACCCG
GACGACGTGAAGACCCTGTCCGAAGTGGCCGGCGCCAAGATCGACGAAGTGTTCATCGGT
TCGTGCATGACCAACATCGGTCACTTCCGCGCCGCTGCCAAGCTGCTGGAAGGCAAGCGT
GACCTGCCGACCCGCCTGTGGGTGGCCCCGCCGACCAAGATGGATGCTTCGGAGCTGACC
AAGGAAGGCGTGTACGGCACCTTCGGCGCTACCGGCGCGCGCATGGAAATGCCGGGCTGC
TCGCTGTGCATGGGCAACCAGGCGCAGATCCGCGAAGGCTCCACCGCGATGTCGACCTCG
ACCCGCAACTTCCCGAACCGCCTGGGCCGCAACACCAACGTGTACCTGGGTTCGGCGGAA
CTGGCGGCGATCTGCTCGCGCCTGGGCCGCATCCCGACCAAGGAGGAGTACATGGCGGAC
ATCGGCGTGATCAACGCCAATGGCGCGGAGATCTACCGCTACATGAACTTCGACCAGATC
GAGGAATACCAGGACGTGGCCAAGACGGTCGCTGCCTGATGCGGTAGTGCCGGCCGCTGG
CCGGCATCTCGTTGAAATGAAGAACCCCCGGTGAAAGCCGGGGGTTTTTTGTGGACAGGG
CACTTTCGGAGAAATTGTAACGCGCGCGGGCAGGATGTTTCCCACGCCTGCAGGCCACTG
TATGAAAACAGATAAGTTCGCTGAACGAGTAGGCTATGTAATTTTCAGTTCGGAAGATGA
TGAATACGTTGTAGGTCTGGATGGGGCGCTGCGCTCCCTGCAACGCGCTGCAGGCCTGCA
TCCGTTGAACCGCAGGATCGTCGAGTATCAAAGGCCCGGCGAAGCGGGGGTGCGTTTCAT
GATGCTGGAAGACGGCAGCATCTCGTCTTCCCTGTACTACCGACTTGCGCCTTTTCAAAC
CGCGGCAGGACTGGATGACCAACTGCTGTTGGCCCAAGCCGATGGAGGATGGGGTGTAAT
AGATCCTACGGGTGCTTGGCTGATTCCTCCTCGCTACCGTCGGATACAAACATTGGGTCC
GAATCTGGTCGCGGCATTCGAACGACTGGGATATGACCCCGGGTATCACATACTCGATCT
GCGCGGTAATGCGGTGGCTGATTTCACGCCGCATGATCCCTCACCGGAGTTTTTGGCGGA
TGGAACAAGGGTCTATGCCCTCTCACTGCGGGGTCGCTGGGGTCTGCTGGATGAGTCGGG
GCGGTGGAGGCTGGCACCCCGCTACGGCTACGTGAGTGTTTCGAAGGGCTTGGTTTTCGT
GCGTGACCGAAACAGTGCCGGTGATGTTACGGTTAATTTTCTTGACCCAGACACAGGAAC
GACGCTGTTCGAACAGGGATTTCTATCGATTCATCATCAAGCGGATGGTCTGTTTGAGAC
GTTGAAGACAGATCAGACCTTGGAGCTGATCAAGCTTGACGGGACCGTTCTGGCGAGCCT
GCATCCACGTCCAGCTGATAGTCGGACCATGACTGATTGGAGTCGCTGAAGCCTGGCGCG
ATTCAAATGGCTGACAGGACGTTCCTACATCGCATTACGACCAAGGGTAGGTTCATCGCC
GATACCTCCTTGATTGAAGCCTGGCGCGGTATTTCCTGCGCTTTGTCGTCAACTCGTCGA
TACAAAGGTTCCGGATAACTGCCCCGGATAGCTGTGCTCTTCTCGATTTTTTCAAGGCGA
TTGGCGATCATGTCCCGTTGAACTGAGATGCATCACCGGAACAGGGAAGCGGACAATGAA
GGACATAAGTGGTTTGGCTGGATTCCATGGAGCGGGAAGGTCAGCTACCAAGCTGAAGCC
AGTCGTCGAGTCATGGATGGAAATTCTTACCACGTATAGCCGGCGCAACTCGAACGATGC
GCTCTGGTGGTACAACGAACGTGCGACGTTGAGCAGCCTTGCGGGCGCTGCGTGGAGGGT
GAGTTCCGGCCGTTGGATGGCCATTGAGGAGTTCAGCAGTAGTAAGCGGGCACGTGTCCG
CGCCAACTTGATGGAGGACAGCGCGCCACATGGCCGGGTGGAGAGTGGTTCAATCAGTCC
GGGCAGAGTCGATCTGCTTTTGACAAATGGCAGGAACCAGTTTGCGATAGAGGCCAAGCA
AGCGTGGCAGCCCATTGGTCGAGAGGCGGTCGATTGCCGTGTGCATATGCGCCGCGCGAT
GGCTGCAGCGTGGAAGGACGCAGGCCACCTGCTGCTTGACGAAGGTGATCACCGTTTGGC
ATGCACGTTTGTTGTTCCTTATATTGCACCGGGTATTGCCGATCGGGTAGGGGATGTAAC
CAGCATCATCGAAGGTTGGCTTGAACAGGAAATGTCGGGCCTGAAGGCGGACGCCATCGC
TTATCACTTTCCCGGTTGTACCCGTGACCTCAGATCGATCAAGGAGTACGTCTATCCCGG
TGTGGTTATGCTGCTCAGGGAGCGGAAGAGGGCCGTCAAGCGGGAAAGGCTGATACAGCA
GTGAAAGTGGAGATCTTCCATGAGCCATGGTGCTCATGAATGCACGTTTTCCACTGGGGT
TTCGGGCTTCGCCGGGCGACTTCCCGAGCTGTCTGGGCCGCATCCCGACCAAGGAAGAGT
ACATGGCCGATGTGGGCGTGATCGCCGCCAGCGGCGCGGAGACCTACCGCTACATGGACT
TCGACCAGATCGAGGAATACCAGGACGCGGCCAAGACGGTCGCTGCCTGATCCTGCTGAT
CGGTTGATGATGTAAACGAAGAACCCCCGGTGAAAGCCGGGGGCTCTTCGTTATGCACCG
GGCTAGACTTGCCGCTTCGTTTCTTGGAGTACACGGGTGTCGCAGGATCGATTGAGAGGG
AGCCGCTCCCGCTGCTGGCGCTGCGTTGGCAGTGCGGTGGTGCTGGCCACGGTGATGATG
GCCCACAGCGCCATGGCGCAGCAGGAGACGCAGCAAGCGGTTGTCGAGAACGTTCGCCCC
CGCGCACGTGCCGGCATCAATCGTGATGGAGACCAAGCACAACAACCCGCCGCGCTATCC
ATCACAGGCCTTTCGCGATGAGAAAGAGGGCGAAGCGATCCTGATGGTGCAGGTGGCTGC
CGACGGGCAGTAGGTCAGTGCCACCGTACTGCAGAGCACTGGCTGGCCGGAGCTGGACGA
GGCCGCGCAGGCGGCGACTCGCAAGTGGCAGTACCTGCCGGCGAGCGAAGGCGGTGTGCC
GGTGCCCGGAGAGATCCGCGTGCCGGTGTCGTTCAAGCTGTGGTGATGTTACGGGCGTGT
CGAACGGGTTGCATGTGACGCTCGCGGCGCAACGCTGGAGTTCAATAGAGCCGAGCCTAC
GCGCGGCTTGCCGGTGCGGGCCTGAAAAGCAGCCGAGCGTGGGCTCGGCTCTACAGGGGC
CTGTCAGCCGCGGGCGAGGGCGAGCAATCGCTCGGCGATCCGCTCCAGCGGCACCTGTTC
CTCGGCCGCGCCCAGCTTGAACGCGGCGCCGGGCATGCCCCAGACCACGCTGGTGGCTTC
GTCCTGCACCAGCGTCGGCGCGCCGGCCTGGCGCATTTCCAGCAGGCCGCGTGCGCCGTC
GTCGCCCATGCCGGTGAGGATGGCACCGATCGCATTGCCACCGGCGTTCTGCGCGACCGA
ACGGAACAGCACGTCCACCGCGGGCTTGTGGCGGTTCACTGCCGGGCCATCGTCGACGCG
GCAGCGCCAGCGCGCACCGTCGCGGATGATCCGCAGGTGCTTGCCGCCGGGTGGCAGGTA
GGCATGGCCAGGCAGCACCGCTTCGCCATCGCTGGCCTCGCGCACGGCCATCGCCGAGTG
CCGGTCCAGGCGTTCGGCGAAGGCACTGCTGAAGCTGGCCGGCAAATGCTGGGTCATCAC
CACGGCGGGCGCGTCGGCAGGCATGCCTTCCAGCACCACGCGCAGCGCTTCGGTGCCGCC
CGCCGAGGAACCGATCGCGATCAGTCGGTCGGTGGTGCGGAACTGCGGCGCGGCCGGGCG
TATCGCGGGCGCGGCGTCCAGCATGAGCTTCGGCGCGGCAGCGCGCACCAGCGGACGTAC
CCGCGAGCGCGCCGCCATCTTGACCTTGGCGATGATCTCGTCGGCGTAGCCCTGCAGGCC
GCGGGCCACGTCCAACTTCGGCTTGGACACAAAATCCACGGCGCCCAGCGCCAGTGCCTG
CAGGGTGGTGTCGGCGCCGCGCTCGGTGAGCGAGGAGATCATCACCACCGGCAACGGGTG
CAGGCGCATCAGGTTTTCCAGGAACGCCAGCCCGTCCATGCGCGGCATTTCCACGTCCAG
GGTGATCACGTCCGGGGCCAGTCGCTTGATCTTTTCACGGGCCAGCAGCGGGTCGGCGGC
GGTGCCGACCACGTCGATGGCGGGATCGCTGGACAGGATCTCGGTGAGCATCTGGCGCAC
GACGGCAGAGTCGTCGACGATCAGCACCCGGCAGGGGGCGTTGCCGGTAAAGGTCATTCG
AACAGCTCCACGCCACCGGTGACCGGCGCCTTGGACAGGCGCGCACGCACCGCCGATTCG
GTGGCGGCCACTTCGGCCTCATGCGCATGCGGCAGGCGCTGCACCACCACGCGGCCGGTG
TCGGCGAAGAACCAGATCTTGCGCGGATGGATGCCGCACAGGTCCTCGGCGATGATCGGG
ATGTGCTCGGCCTGCAGGTACTGGCGCACGAACTCGGCGTTGCGGGTGCCCACTGGATTG
CTGGTGAAGCCCTTGAGCACGTTGGCGCCGCCGAACACCTTGGCTTCGATGCGCTTGCGG
TGGGCGCCCCGCTTGAGCATGTCGTTGATCAGCAGTTCCATCGCATAGCTGCCGTAGCGT
GCGGGTGCGCCGTCACCGGCGTTGCCCTCCGGCAGCAGGAAGTGGTTCATGCCGCCGATC
TTCAGCACCGGGTCGCGCAGGCAGGCCGCCACGCAGGAGCCCAGCGTGGTGGTCAGCGCA
GTGGTGTCATCGACCACCAGGTACTGGGTCGGCAGCAGCTTGGCGGCGATGGTCTGGAAG
CGCGCATCCTGGTAGCGCATCACATCGTCGGTACGCAGCGAGGCATTCATGCGCCGGCCT
TTGCCGCACGGCGGTACAGGGTGCGGCCGCAGGGCTGGATCAGGTCGGCGGCGTGCAGGT
AGTTCTCCGAATGGCCGGTGTAGAGCAGGCCGTCATCGGCCAGGTGCTGGACCAGGCGAC
CGAGGATGGCGCGCTGGGTCGGCTTGTCGAAGTAGATCATCACGTTGCGGCAGAACAGCG
CGTCGAACGGGCCGCCGACGTCGTAGCGCGGGGCGAGCAGGTTCAATGGGCGGAACTCGA
TCAGTTCGCGCAGCGCCGGCAGCACGCGGCACTGGCCTTCGTTGGGGCCGCTGCCGCGCT
GGAAGTAGCGGCGGCGCAGGTCCGGATCGAGGCTGGCGACGCGATCGATGTTGTAGACGC
CGCGGCCGGCGGTGGCCAGCACCTGGGTATCGACGTCGGTGGCAATGATGCGTACCGGCG
GCTTCAACGTGCCGAAGGCCTCGCAGGCGGTGATCGCCATCGAGTAGGGCTCTTCGCCGG
TGGACGCCGCGCACGACCACAGCAGCAGTGGGGCGCGGCTGGAGCGCTGTTGGAGTTCCT
CGCGCAGCTTGTCGAAGTGATGCGGTTCGCGGAAGAACGAGGTCAGGTTGGTGGTCAGCG
CGTTGGTGAACGCCTGCCATTCGTCACCATCTTCCTGCTCCAGATGGTCCAGGTACTGCT
GGAAGCTGCGCATGCCCAGCGTGCGCAGGCGGCGCGACAGGCGGCCATAGACCATGTCGC
GCTTTGCCGGCGCGAGGGCGATGCCCACCCGCTGGTAGATCAGGTCGCAGACGCGGCGGA
AATCGCGGTCGGCGAACTCGAATTCGCGCGGGCCGGTGACGATGGGGGTAGGACTTTGCA
CGGGGGACGTGTCCATCGGCAGAGGCGGCGGCCGCAGCCGCCGCGGGTGGGTCTCAGAAT
TCCTGCCAGTCGCTGTCGCTGGCGGCGAAGGTGCTGGCGTTGCTGCTGCGGCGGACCGGA
GCGGGCGTGCTGGTCGGCTGCGGGCGTGCCACGGTGGTGATACGGGCCGGCTCCGCGCGC
GCGGCCACGGCCTTCACTGCGGCGGACACCTGGTTGTCGAGGCGGAAGATCGCCACGGCG
TCAGCCAGCTGGCCGGCCTGGTCCTCCATTGCGCGTGCCGCAGCAGTGGCTTCTTCCACC
AACGCAGCATTCTGCTGGGTGGTTTCGTCCATCTGCACCACGGTCTGGTTGACCTGCTCG
ATGCCCGCCGACTGTTCCTGCGAGGCCGCAGAGATCTCGGCCATGATGTCGGTCACGCGC
TGCACCGAGGCGACGATCTCGCCCATGGTCGCGCCGGCCTTGTGCACCAGCGCCGAGCCG
TCGTTGACCTTGCCGACCGAGTCGTCGATCAGGCCCTTGATCTCCTTGGCGGCGGCGGCC
GAGCGCTGGGCGAGGGTGCGCACTTCGCTGGCGACCACGGCAAAGCCGCGGCCCTGTTCG
CCGGCACGCGCGGCTTCCACCGCGGCATTCAGTGCCAGGATGTTGGTCTGGAAGGCAATT
CCGTCGATGACCGAGATGATCTCGGCGATCTTCTTCGACGAGGCTTCGATGGCCGACATG
GTGGTGACCACCTGGCCGACCACTTCACCCCCCTGCGAGGCGACACCGTGCGCGCCGATG
GCGAGCTGGTTGGCCTGGCGTGCGTGCTCGGCGTTCTGGCGCACGGTGGAGGTCAGTTCC
TCCATCGAGGCGGCGGTTTCTTCCAGGTTGGCGGCCTGCTGCTCGGTGCGGCGCGACAGG
TCGCTGTTGCCGGAGGCGATCTCGCCGGCGGCCAGGGTGATGCTGGAGGCGCTGGCCTGG
ATCTGGCCGACGATCTGGGTCAGCTGTGCAACGGTGGTGTTGGCATCGTCGCGCATGCGT
GCGAACACGCCCTGGTAGTCGCCCTGCATGCGTGCGGTCAGGTCACCTTCGGCGATGGCC
GACAGCAGCTGCGAGAGCTTGCCGAGGTTGTCATCGCTGACCGCCATCATCGCGTTGAGG
TTCTCCAGCATCAGGCGGAAATCGTGATCGAAGCGCTGCGCATCGCCACGGAGGCTGAAG
TCGCCGGCCGCGGCGGCGCTGGCCAGCTGCTTGATCTCGGCATTGATGCGGCCGAGGTTG
GCCTTGACCGTATCAACGGTGGTTGTCATCGCGGCCTTTTCGCCCGGGTAGCGTGCAATG
TCGCGGCTGAGATCGCCAACCGCGTACTGCTGCACCACGTCCAGCACGTCGTGCAGGGTC
TGCAGGTGGCCGCCGACCAGGGCGTTGGTTTCCTGCACCATCAGCCCGTACTCGCCGGGG
AAGGCGCTGGCGTCGATGCGGTAGCTCAGTTCGCCGCCGTCATGACGGCGCGCCATTTCG
CGCTGGCCGGTGATGACTGCATGCAGCTGCTGCTGCATGCCGGCCATGGCCTCCAGCAGG
CGGCCGGTTTCGTCGTGCGGCTGCGGGCCGATGTGGCTGTCCAGCTTGCCGCCGGCGATG
CCTTCGGCCACGGCGGTGGCCTGCTTCAGCGGCACGGCGATGCGGTTGCCGATGACCCAG
CTCAGGGCCAGCACGATCAGCACCAGTACGCCACCAGAGACCGCCATGATGGCGGTGAAC
ACCAGCGCCTGTTTCTGCACGTCGTCCATGTAGACGCCGCTGCTGACCACCCAGTTCCAG
GGCGCGAACAGGCCGGCATAGGCGACCTTCTCGACCTCGCCCTTGCTGCCCGGCTTGGCC
CAGCGGTAATTGACGAAGCCGCCGCCGGCGCGAGCCGCTTCGACCTGGTCGTAGTAGATC
CGTACGCCGTCGTCGGTACGGAAGTCCTTCATGTCCTTGCCGACCAGGTCCTTGCGGAAC
GGGTGCATCAGCAGGCGGTAGCCGGTGTCGTAGATGTTGAAGTAGTAGGTGTCGTTCCCG
GCGCGCATGACCTCCAGCGCCTGCAGCGCGGCGCTCTTGGCGGCCTCTTCGCTGAGCTCG
CCGGTACCGGCCAGGCGGTGGTAGTGCTGCAGGATGCCGTAGCTCAGTTCGACCTGGGTC
TTCAGCGCGCTCTTGCGGGTTTCGGTCAGGTCCAGGTACTGCATGCGGGCGGCGATCACC
GAGAGCGCGATCACGCCGAGCGCGATGAGCAGCGTCAGCAGGTTGAGCTTGCGCCGGACG
GAAAGATTGCGGAAGTAGTGTTGCCAGCGATGCAGGAGATTCATCGAGCAGGACCAGGTC
GAAGCGGGCGGGCGGCGCCGTGCCGGTCAGCGGCGGGATACGCTGTGACAACCCCGTTAT
CGGCCGCGCGGGCGGGGGATTGAGGTGCGGTGTCCGAACGTATTCAGGTTTCCTTGCAGC
GGCGGCTGCGGCGCTGCCTGCGGCAGGCTTTTGAAGCAACGGCAACGGCAACGGCAACGG
CAGTTGGTCGGCTCTGAATTTTCAGTGGGTGGCTGGGTCGGGGTGGGCTGGCGGGACCGT
TGGCGCCATGGATGGCGCCATCGAGCCCCCACGGACGGGTTTACGGCGTGTCCCGCCAG
>contig00011 len=132911 cov=29.2 corr=0 origname=NODE_11_length_132911_cov_29.220151_pilon sw=shovill-spades/1.0.4 date=20230425
CGCTGGCGGGCCTGGTTTGTGCGGCCCGCGGCCGCTCACTCCGCTTCGGGGGGGTGCCGG
CCCCGCGGCCGGCACTACCAGAACCCGCTTTTCGAACCTCACCGGCGCGCTGTTGCGCTG
CCCGCGCTCGCAGGAAGCCGTCGGGTGGCGGGGGAAGGGGCTGGCCGGGACCGTTGGCGC
CATGGATGGCGCCATCGAGCCCCCAAGGATGGGTTTACGGCGTGTCCCGGCCAGCCCCTT
CCCCCGTCACAGCCGATATCAACAAAAGCGCCGGCAGGCGAACCAGCCGCCAGCGCCTTC
ATCAACTCAACTCAACCAATCCTTGCACGCACCATCAACCTGTTCCCCGCACGCCTGCTG
CATCCGCTGCTGCAGCCGCGCCAGTGTTTCGGCGCCCTGGTGCTTGCCGCTCCACGTCTT
CAACTGCCCGGCCAGGCGCTCGAAACGCTGGCGGGTACGCTGGTGGTAGCCCGACGGCTG
CGCTTCCAGTTCGGCGATCAGCGAGGCGGTGGCCTGCTCGATGCGTGGTGCATCGTCCGG
CGCCAGCTTCAACAGGCCCTCCACGTACAGCACGCCCCACTGTACGCGGGTGGCCGGGCC
CTGCGCGCCATCGTAGGCGCGCTTCAGCCACTCCAGTGCGCCGGCGGTGTCGCCGCGCTG
CTCGGCCAGTTCGGCCAGCTCGGGCATGTAGTAGTACGGCTGCTCGCTGCGCTTCAGCTC
GGCCAGCAACAGCGCCTCGGCGCCCGCGTCGTCGCCGACCTGGCGCAGTGCGTAGACCGC
GCTGCTGATCGTGGCCTGGCGTGCATGCGCATCGGTGGCGGCGGCATCGGCAGCGGCCAC
GCGCTGCTTGACCCGCTCAACCAGGGCCGCGGGCAGTGCGCCGTTGGGCTGCTGCTGACG
GGCCAGCGACACTTCGGTCAGCGCACGCGACAGCGCGTCGTCGGCACGGTTGCCGCGCTC
GGCATCTGCGCGCTCCAGTGCGACCAGCAGCTGCTGTCCCAGCGTGTTGCTGGTGGCCGG
CCCCGCACTGGCCTGCTTGACCAGCGTCGCGCCCGCGTAGCCCAGCAGTTCGCGGTTACG
ACGGACTTCGGCAGGTTGCGCCAGCACTGCCTGCAGCAGCTCACGCACCTCGGTGGGCGA
GCTGGCGGGCGTGTCGGCGGTGGCCAGGGCCAGCAGGGCGAAGCGGCGTTGCAGCGCCGC
GTCGGGTGCGGCCTTGGACAGCTGGCGCAGCACATCCTGGCTCCTGCGCTCGCCGGCCAG
GCGGTTGGCGTCGACTTCCCAGCCGTAGTCGCCCAGCACCTGCCAGTCTTCGGCGGCCAG
CCTGTCCGGCGTGGCCAGTGCCGTCGCCAGGGTGGCGGCGATGGCGCTGCGGCGCCCGGC
CGCGACGGTCAGCGCACGGGTCAGTTCGGCCGCGTCGTTGCCGCCGGCCACGCGGGTGAG
CTCATTGCGTTGTGGGTCCAGCACGATCAGGGTCGGATAGCCGCGCACCCCGAAGCGTTC
GCCCCAGGCCTGTGCCCCTTCCTCGTCGCCATCCAGGTAGACCGGCACGAACTTGCCGGT
CAACGCGATGAACGCCGGGTCCTTGAACAGGCCGGCTTTGAGCTGGTTGCACGGCGGGCA
CCAGACCGCGCCCCAGTACAGCAGCACCGGCTTTCCGCTGTCGGCGGCCTCGGCGAAGGC
ATCGTCCACATCGCCCTGGCGCCAGGCGATGGCGGACGCCGGCGCGGGCGCCTCGGCGGA
GCTGGCGGTGGACACCGGGGCCGGGGTGCAGGCGCTCAGCGCCGAAGCCAGCAGCAACAC
GGAAAGCGCGACGCGCATCGGCGGCATCTCGAAGGGGGGACAGTCCATTGTAGGAATGGC
CGGGGAGTGTGCTGATTCAGTTTGCTTATATCGGCCGTGCAGCGGGGCATGACACCCGCT
GCCGTCAGGCGGCTGCCCGCACCATCTGCTGGTACACCAGCCCGTTGAACTCGCCGACAT
CACCGTCCAGCACGAAGCCATAGCGCAGGTAGGTAGGCACTGCGTTGAGCGAGGCGCGCA
CGGTCAGCACCGGTGTGCGCAGGTGCGGCAGCACGGCTTCGAACAGGGCATGGCCGATGC
CCTGGCCCTGGCAGGCGGGATCGACGAACAGCATCGCCAGGTGGCGGCCTTCCTTCAGCT
CTACCACGCCGAGGATGCGGCCATCCTGCTCGGCCACCAGGATGTGGTTGTCACCCTGCA
GGCGTGCAGCGAACGCATCGGCGGCGGCGACACTGCCGAACGTAGCAATGCCGGCCGCGC
TGAGCGAGGGCGCGACGGCCGCAGTGAATGCGGCCAGGCATACCGCGCTCATCGCGGGCA
GGTCATCGATGTGGGCGGGGCGGATCCTCGGCATGCAGCGATCTTCCTGTGGTGTGTGGC
GTGTCATCGTCGCCGGTTGCCTGCACGCTAAGCTGGTCCCATGAGTGAATTCAATCCCGC
CTACGCTTCGTTGTTTCCGCAACAGGGACTGAGCCTGGGCCTGATGACGCCCGTTGCGGC
GCATGGGCTGGCCGATCCGGGCGCGGCGCGGCGCATTGCGCGGCTGGCCGACGATCTTGG
TTTCGCCGCGTTGTGGGCGCGCGATGTACCGCTGATGGTGCCGCAGGGTCCGGACGCGAC
GGCGAGCGCGCTGGACGACCCCTTCCTGTGGCTGGGCATGCTGGCCGCCGCGACCACGCG
CATCGTGGTCGGTACCGCCGCCATCGTGTTGCCGTTGCGCCAGCCGTTGCAGGTGGCGAA
GTCGGCCCTGAGCCTGGACCGGATCAGTGCAGGGCGGTTCGTGCTGGGCCTGGGTTCGGG
TGACCGCCCGGAAGAATTCGCCGCCTTCGGCGAGGATCTGGAGGGCAGGGCGACGACCTT
CCGTGAGCGCTGGACGTTGCTGCGCGCGGCGTTGTCACCGGAGGCCGATGCGCGGACCGC
CGTACTGCAGGCCACGGGTGGCTTCGACGTGCTGTCGGCGCCGGCAACCCGCATCCCGAT
GCTGGTGGTGGGTACCGCGCGGCAGAGCCTGCAGTGGATCGCGCGCGAGGCCGAAGGCTG
GGCCACCTATCATCGTGAGGAGGCCGCGCAGGAGGGGCGCATCGGCCTGTGGCGGCAGGC
GCTGGTGCAGCGTGGTGGCCCAGGCAAGCCGTTCGTGCAGTCGATGCTGCTGGATCTGCA
GGCAGATCCGCAGGCGCCAGCCGAGCCGCTGCCGCTGGGCCTGAAGGTCGGCCGCGATGG
CCTGCGTGACTATCTGCTGCGCGTGCATGGGCAGGGCGTGGCGCACGTGATGTTCAATCT
GGTCGACAACGGGCGGCCGATGGACGCGGTGTTGCGTGAGATCGGGGAGCAGGTTCTGCC
GAATATGCCCCGGTAGGTGTCCACCTGGGTGGACGCGCTTCATCGTTGCCAACGCTGCGC
TCGCCGGTGTGCTGGAAGTCCGCATCTGCGTATCATTCGCATTTGATACCCCGCTGCCGG
AGCCCCGTGTGACCCAACGTTCCCCCATGCACCCGAGCGGACGCCTGTTCGCCGCGGTCG
CTTTCATCGAGGCCGTGACCTGGGCCGGCCTGCTCATCGGCATGTGGATGAAGTACGGCC
CCATGGCCAACGTGGCGCTGGTGAAGCTGTTCGGACCCCTGCACGGCGTGGCGTTCCTGC
TCTATGTGGCGGTGACGCTGTTCGCGGCGCTGCGCCTGCGCTGGCCGTGGTGGGCCAGTG
CGCTGGCGCTACTGGCAGCCATCCCGCCGCTGGTGACGCTGCCATTGGAATGGTGGTTCA
AGCGCCGTGGCCTGTTGGGCCTGCGCGCGGTGCGCTGAAGTCGCTGTTGCGTGCCCGTTC
AAGAGAATGGGTATCAAATGCAAATACGAGCCGTTATCATTTGAGGATGGCGTCCGGTCC
TGAGCAGGGCCGGCGCCGGGCGGGGCGCAGGTGCGCCCGGCGATCCCTTCCTGTTACGGC
TGGTGTTCCATGCACGCACGTCCCGTCGTTCCCGGCTTGCCGGCGCTGGTAGTGGCCGCC
CTGATCGGCACCATGGCGATGATGTCCTTCGTCGCCGTGATCGGTCCGGTGGTCCGCATG
CTCGGGCTGTCCGAGTGGCATGCCGGACTGTCGGTCACCGCCGCGGGCGCGTTGTGGATG
CTGGCCGCGCGCCCATGGGGCCAGCTCAGCGACCGCATCGGCCGCAAGCGCGTGCTGATG
CTGGCGATGAGCGCCTACACCGTGGTCTACACCGCGCTGGCAGTGTTCATCGACGTTGCC
CTGCAGGCGGTGCCGCCGGTACTGGTATCGGTGCTGGTGCTGGTCGGTGCGCGAGGCCTG
ATCGGCCTGTTCTACGCGGCGGTGCCGCCCACCGCAGCCGCGATCATCGCCGACAAGGCA
CCGACCGGCCAACGTGCGAAATTCCTCGCCCGCCTGGGCAGCGCCAATGCGCTGGGCATG
GTGCTCGGGCCGGCCGCTGCCGGCTGGCTTGCCTATACCAACCTTTCGCTGGCGCTGTAC
GTGGCCGCGTTGCTGCCGCTGCTGGCACTGGCATTGCTGGCCTGGCGGCTGCCGGCTACA
CCGCCGGTGGTTGGCGCGTCCGCACAGCGCCGCGCGCCGATGAGCCGCCTCGACCCGCGC
CTGCGCCTGCCGCAGCTGGCGGCGCTCATCGCCATGGTCTCGGTGACCATCGCGCAGGTG
ACGGTGGGCTTTTTCGCGATTGATCGCCTGGGCCTGGATGCTGCCGCTGGTGCACGCATG
GCCGGCATCGCGCTGACCGCGGTCGGCATCGGCCTGATCCTGGCGCAGGCGCTGGTGATG
AAGCTGGAGGTGCATCCGCGCCGCTGGATCATCCTCGGCGCGCTGATTTCCGGCATTGGC
TTTGCTTCGGTGGCGGGCGTGCAGCAGGGCTGGCAGTTGCCGGCGGCATACGCGCTGGCC
GCGTTCGGCATGGGCTTCGTATTCCCCTCGTTCCAGGCGCTGGCCGCCGACGCGGTGGAA
GCGCACGAGCAGGGTGCCGCGGCGGGCACGGTCGCTGCCGCGCAGGGGCTGGGCATGGTG
GCCGGGCCGATGCTCGGCACGCTGTTGTATCGCGGCGGGCCCAGCCTGCCATATCTGCTG
GTCGGCGCGCTGCTGCTGTTGCTGTGCGCGCTGGCTGCAGCGCATCGGATGAAGGAGACC
CCATGAACGATTCCCTGATGCAGGGCGCGTGGCCGGAGGCTGCGCCCGCGCCGCTCGAGA
GCACTGACGACGCGTCGTTGTTCCTGCTGCAGCATGCCGGCCAGCATGTGCACGCACGCG
GTTGCCGCCTCGCGCTGCCGGGTGGCGCGCTGGCAACCCTGGCGGAGCGCGTTGCGGCCT
TCTTCGCCCAGCAGCGTGGCGGTCCGGGCCTGCTGGTCGGTGCGGTGCCATTCGAACCGC
GTGCCGACGACGCGTTGTACCAGCCCGAGCGCCTGCTGCCGGCCCTGCCGTTGCAACCAC
GGGCGGCGCCGGCGCTGCAGGGCCCGCTGCAGGCGGAGCCCGCAGCGCAGGACTATGCAG
CCGCGGTTGCCGAGGCAGTGAAGGCGCTGCGCGCGCCCGACCAGGACCTGCACAAGGTGG
TGCTGGCGCGCAGCCTGCTGGCGCACAGCCGCCATGCGCTGTCTCCAGAGGTGCTGCTGG
CGCGGTTGGGCGCGGATCCCTCGGTGGCGACCTATGCGGTGCCGCTTCCGGTTGAACCGG
GGCACGCACCGGCCTGGCTGGTCGGCGCAACACCGGAGCTGCTGCTGCGCAAGCGTGGCG
CCGAGCTGTTGTCGCACCCGCTGGCCGGGTCCGCGCGCCGCAGTGCCGATGCCGCCGAGG
ACGAGCGCGCCGCGCAGGCGCTGCTGGCTTCGAACAAGGACCATGACGAGCACCGCCACG
TGGTCGAGGCCATCATCGAGGGCCTGGCGCCGTACTGCAGCCACATCGATGCGCAGCCGC
GCCCGGTGCTGCATGCCACCGCCAGCATGTGGCATCTCGGCACCCGCATCCACGCCACCC
TGAAGGATCCGCAGACATCGGCGGCCGAGCTGCTGGCGCAGTTGCATCCAACGCCGGCGG
TCTGCGGTACACCCCGGCTGGCGGCACTGCAGCGTATCCGCGAGCTTGAGCCGGTGCCGC
GTGGCTTCTACGCCGGTGCGGTCGGCTGGCTGGATGCGCAAGGGGATGGTGACTGGTATG
TGGCGATCCGCTGCGCACGCCTGCAGGGCACGCAGCTGCGCCTGTACGCCGGCGCCGGCA
TCGTTGCCCAGTCGCAGCCCGAGGCCGAGGTCGCCGAAACCGCGGCGAAGTTTGCCGCCC
TGTTGAACGCGTTGGGCGTCCACGACGCCGCGCCCGTCATCGAGCCTGCTGCATGAACAC
GCCCACTGTTTCTTCCCGCCTGCCACTGCAGCAGGCATGGCCCGATGCGCTGGTGGCGCG
CTATCGCGAGGCGGGCTACTGGCGCGGCGAGACCTTCCCGGCGTTCCTGCGTGAGCGTGC
GGAACGCTACGCTGATGACATCGCCGTGGTCGCTGGCGATGTGCGCCTGAGCTACGCGCA
GCTGTGGCACGAGGCCGGTCGCATCGGTGCCGGACTGCTGGCACTCGGCCTGCAACCCGG
TGAGCGGGTGCTGGTACAGCTGGGCAACACCGCCGGGTTCATCGCCACCGTATGCGGGCT
GTTCCGCGCCGGCCTGGTGCCGGTGTACGCGCTGCCGGCGCACCGCATCACCGAGCTGGT
GCACTTCGCCAACAAGGCCGAAGCCAGTGCCTACATCACTGCCGACCTGCACGATGGCTT
TGATCATCGCGGGCTGGCGCGGGCGCTGCAGGCCGAGGTGCCGGCGCTGCGCCACGTGGT
CATCGATGGCGATGCAGCAGAGTTCACCGCGCTCGAGGCGCTGCAGGGAGACCGCAACCA
GCTGCCGGCCGACCCGGACCCGCAGTCGGTGGCGTTCCTGCAGATCTCCGGCGGCAGCAC
CGGGCTGTCCAAGCTGATTCCACGCACCCACGACGACTACATCTACTCGTTCCGTGCCAG
CAATGACCTCTGCGGCATCGACCGCGACAGCGTGTATCTGGTCGCGCTGCCGGCCGCGCA
CAACTTTCCCATGAGCTCGCCCGGTTTCTTCGGCGCGCTGTATGCCGGTGCCCGCGTGGT
GCTCAGCCCCGGTCCGGGGCCGGACGCGGCCTTCCCGCTGATCGCGCGCGAGCAAGTGAC
CTGCTGTGGGCTGGTGCCGCCGCTGGCGCTGTTGTGGGCACAGGCCGCCGCCACCAGCAA
GCACGACCTGTCCAGCCTGCAGGTACTGCAGGTAGGCGGGGCCAAACTGGTGCCGGAAGC
CGCACGGCGGGTGATTGACGGTCTTGGCTGCACGCTGCAGCAGGTGTTCGGCATGGCCGA
AGGCCTGGTGAACTACACACGGCTGGATGATCCGGAAGAACTGATCGTAGCCTGCCAGGG
CCGGCCGATCAGCCCGGACGACGAGGTGCGCGTGGTCGATGACCATGACCAGCCGGTGCC
GGAAGGCGAGGTAGGGCATCTGCTGACCCGCGGCCCTTACACCATCCGTGGCTACCACAA
CGATGCGGTGGCCAATGCGCGTTCGTTCACCGACGACGGCTTCTACCGCACCGGCGACCG
CGTGCAGCAGCTGCCCGGAGGCTACCTGGTGGTGCAGGGCCGTGCCGGTGACCACATCAA
CCGGGCGGGCGAGAAAATCTCCGCCGAGGAGATCGAAGATCACCTTCTGGCCCACCCCGG
CGTATTCGACGCCGCCGTGGTCTCCATTCCTGACGAGTATCTCGGTGAGCGCAGCTGCGC
GTTCGTGATCCAGCAGGGTGAGCCGATCAAGGCCCCGGCACTGAAGGCCTGGATGCGCGG
GCGCGGCCTGGCCGCGTTCAAGGTGCCCGACCAGGTCGTGTTCGTCGACAGTTTCGATAC
CACCGCGGTCGGCAAGATCAGCCGCCGCGAACTGCGCGCGCAGCTGCGTGCGCGTCATCT
GCAACAGACAGGAGGAACGCGCTGATGGCGCTGCCCCGTATCACCGATTACCCCTTGCCG
ACTGCCGCCGAGCTGCCGCAGGCGCGCGGCCCGTGGCGCCCGCAGCGCGATCGTGCCGCC
CTGCTGGTGCACGACATGCAGCGCTATTTCCTGGCCGCATTCGACGCCGGCAACGCACCG
CTGCGGCCGGCAGTGGACAACATCGCACGGCTGCTGGCGCATTGCCGCGCGCACGGCATT
CCGGTGTTCTACACCGCCCAGCATGGCGACCAGGACCGCCGTGACCGTGGCCTGCAGGCC
GACCTGTGGGGACCAGGCATGCGTCGCAGCGCCGACCATGAACCAATCATCGAGGCACTG
GCACCGCAGCCTGGCGAGCACGTGCTGGTGAAGCACCGCTACAGCGCGTTCCAGCGCAGC
AACCTGGAGACGCTGATGCGGGTGCGTGGACGCGACCAGCTGCTGGTCACTGGCGTGTAT
GCGCATATAGGCTGCACGGCCACCGTGGTCGAAGCCTTCCAGCGCGACATCGAGGCGTTC
ATCGCGGCCGATGCGGTAGCGGATTTCTCGCGTGCTGACCACGATCAGGCCCTGCACTGG
ATTGCCCGCACCTGTGGCGTACCGATGACCACCGACCAGTTGCTGGAGGTGCTGTGATGG
CCGCCACGGGTGAGGTGCTGGATCTGGAGCGGATGCGTGCCGACGTGGCGCGCGTGCTGG
AATGTGCCCCGGCCGAGATCGGTGACGACGACAACCTGATCGACCTGGACCTGGACTCGA
TGCGCATGCTCGGCCTGGTCCTGGCCTGGGGCAACACCGGCCTGCCGCTGGAGTTCTCGC
AGTTGGCCGAGCACACCACGCTGCGCCAGTGGTGGGCTGTGGTGCAGCAACTGCAGGCCG
CGCAGAACGCATGAACGCCGCTGCGCTGGCCACACCGGTGGCATTGACCGAGGCCCAGGC
CGGACTGTGGTTCGCACAGCGGCTGGCACCGGACAATCCGTCATTCAATACCGCGCACGC
GGTGTGGATCGACGGCCCGTTGGACGTGGCCGCGTTCATTGCAGCGGCAGACCAGGCTGC
AGGCGAGGCCCAGGCCTTCGCATTGCGCTTTGCCGAAGGGGCCGATGGCCAGCCGCTGCA
GTGGCATGACCCGGCACACGTGCCGCTGCTTTCGGTGCGCGATGTTTCCACCGCGGCGGA
TCCCGCCGCTGCGGCACGCAACCTGATGCACACCGACCGTCTGAGCCCGGTCGATCCCAC
CCGTGACCGGATCAGTCAGCAGGTGTTGTTTGACCTGGGCGGGCAGCGCTGGGTCTGGTA
CCTGCGCGTGCATCATCTGGCCGCCGATGGCTACGGCATGGCGCTGTTCACCGATCGCGT
GTGCGCGTTGCATGCCGGTCGCATGGCTGAACCGCTGCCAGGGCTGGCGGGCGTGCTGGC
GGATGACGCCGCCTATCGTGCCGACCCGCGTCGTGCGCAGGCCGGGCGCTGGTGGCGCGA
GCAGTTGCAGGGGGCGCCGGCGGGCGTGGGCCTGGCGGGTACCGTGGCGGCCAGCGACGA
TGCGCTGCGCTGGGTGCAGCCGCTCGATGCGGCCTTCCGCGAGCAGCTGCTGCAGGCCTC
GGCACGTTGGCTGCAGCCCTGGCCGGATGTGCTGGCCGCGCTGGCGGCCGAGTACCTGCG
GCGGATGAGCGCTGCCGATGAAGTGGTGCTGGGCGTGCCCTACATGGGCCGGCTCGGCAA
CGCGTCGGCGCGGGTGCCGGCGATGGTGATGAACGTGTTGCCGCTGCGCGTAGCGGCCGG
CGAGGGCAGCGTCGAGGCCTTCACCCGCGGCCTCGGCCGGCAGCTCAGCCAGGGTCGCAA
GCACGGCCGTTACCGCAGTGAGCAGCTGCGCCGCGACTTGGGGCTGGTCGGCGCGCAGCA
GCGCCTGCACGGTCCGCTGGTGAATGTGCAGCCGTTCTACAAGCCGCTGGCGCTGGCCGG
CGTGCAGGCGACGCTGGAGGTGCTGTGCACCGGGCCGGTGGATGATCTGACACTGGGCTT
CCGTGGCGATGGCCAGCACCTTCTCGATCTGGAGATCGAGGCCAATCCCGCGCTGTACAG
TCGCGAGGATGTCGATGCGCATGCAGCGCGGTTGCTGCATTTCGTGTCGGCAGCATTGCA
GGCTGACGATATTGCAGCCGTGCCTTTGGCGACGCTTGAGGAGGCGCAGCAGGTGCTGCA
CGGTTTCAATGCCACCGCGCACGCGCTTCCCGAGACTACCCTGGTTGAACTGCTGCAGCA
GGGCATGGATCGGGATCCGCACGCGCCGGCGCTGGTGTTCGGCGGCACTACGCTCGACTA
TGCAACGCTGGAAGCGCGCAGTTTCGCGCTTGCCGCACAACTGCGCGGGATGGGCGTCGG
CCCGGGCAGCGTAGTCGCGGTGGCATTGCCGCGCTCGCTGGAACTGGTGCTCGCGCTGGT
CGCGGTGCTGCGCGCAGGCGCGGCCTATCTTCCGCTGGACCTTGCCCATCCTGACGAGCG
GTTGGCACGTATTCTTGCGTCGGCGCAGCCGGTGTGCGTACTGGCTGCGCCAGACGTATC
GGTGCGCATGGCCGGTGTGCCGGTGCTCGCACCGGAGCAGTGGACCGCGCTGAGTTTTGC
GGCGCCATGGGCGGATCCTGCGCCCAGCGATGCCGCCTATGTGATCTATACCTCCGGTTC
GACCGGCGAGCCCAAGGGCGTGGTCGTCGAACACCGCGCGATCGTCAATCGCCTGCTGTG
GATGCGCGAGCACTACGGCATCGGCGCCGATGACCGCGTGCTGCAGAAGACCCCGGCCAC
CTTCGATGTCTCGGTCTGGGAATTCTTCCTGCCGCTGCTGTGCGGGGCAACGCTGGTGGT
TGCCAGGCCCGATGCGCATCGCGATCCCACTGAACTGGCGCGCTTGATCCGGGGCCATGG
CATCACCACCGCGCATTTCGTGCCGTCGATGCTCGACGCCTTCCTCGCTGCGCCGGCCTC
CGAAGGTTTGCAGCTGCGCCGCGTATTCACCAGTGGCGAGGCGCTGGACGCTGCGTTGCG
CGACCGCTTCCATGCGCGCGTGCACGCAGAACTGCACAACCTGTATGGCCCGACCGAGGC
CGCAGTGGACGTCAGCTATTGGCCGGCGTCAGCGCAGGATCGCTCGCGGCCGGTGCCGAT
CGGCTTCCCGGTCTGGAACACCCGCCTGTACGTGCTGGACGCCCGGATGCAGGCGGTGCC
GGTCGGTGTGGCCGGTGACCTGTACCTGGGCGGCGTGCAGCTGGCACGCGGCTACCTCGG
TCGCGACGATCTGACCGCCGAACGCTTCCTTGCCGATCCTTTCCTGGCGGGCGAGCGCAT
CTACCGCACCGGCGACGTGGCGCGCTGGCGCCGCGATGGTGCGGTGGAGTACCTGGGCCG
CAGCGACCATCAGGTGAAACTGCGCGGCCTGCGCATCGAACTGGGCGAGATCGAGGCGGC
TTTGCGCGAACTGCCGGGCATGGAGCGGGTGGAAGTGCTGCTACGCCAGGATGCTCCCGG
CGAAGCGCGTCTGGTGGCCTATGTGCCGACCGCGCTTGCCGATGCCGTAATGCTGCGCAG
CCACCTCGCCACGCGTGTGCCTGACTACATGGTGCCCTCGGCCATCGTTGGTGTGGACCA
CTGGCCGGTGACCGCCAACGGCAAGCTCGACCGCAACGCGTTGCCGAAGCCACCGCAACG
TGAAGTTGCCGGCTTGGTGCCGCGCACGCCGTTGGAACAGGAGCTGGCGTTGCTGTTCGC
ACAGGCGCTTGGGCGTGAGGCGCCGGTGGCGGTGGATGCGGACTTCTTCAGTCTCGGCGG
TGACTCGCTGTCGGCGGTGCACCTGCTGCTGGCGATCGAGCAGCGCTGGCGCTGCGATCT
GGGTTTGGGCGCCTTGTTTGCCCAGCCCACCGTGGCCGCGCTGGCGGTTCGTATTGCCGC
GCCACCCGCGCTGGCCGATCACGGGCTGGGGCCGGTGATCGCGCTGGCCGCAACCGACGC
TGCCGGGCCCACGCCGCTGTTCGTGCTGCACCCGGCCGGTGGCATCGCCTGGAACTACCG
CACCCTGGCCCGGGCACTGCAACCAGCCCGCCCGGTGTATGGCCTGCAGTCGCCGGCACT
GGACGCGCGGCTGCCACTGCCGAGCAGCATCGAGGCGATGGCCAACGACTACGTACAGCG
CGTGGTTGCACTGCAGCCGAAGGGGCCGGTGCATCTGCTGGGCTGGTCGGTGGGCGGCAT
CCTCGCCCAGGCGATGGCGGTGCGGCTGCATGAGATCGGCCGCGACGTCGGCGAACTGGT
GTTGCTGGACGCCTATCCCAGCGAGTGCTGGCGGGCCGAGCCTGAACCGGACGCCATCGC
CGCACTGCGGGCACTACTGGCGATTGCCGGCCACGACCCGGATGCGCATCCGGAACTGGA
CAGCCGGGAACGCATACTCGCGTTCCTGCGTCGCGGCGGGAGTGCACTGGGCAGCCTGCC
GGATGTGGTGCTTGACGGCGTGGTGCGCGCGGTGACCGGTACCAATCGGCTGATCCGTGA
ACATATCCACCGGCCGTTCGAGGGCACGCTGGTGCACGTCCGCGCTGGCCGGGATCACCA
GGCGCGGCCACAGCTGCAGTCGGCGTTGTGGCGGAGCCACGCGCGCAAGGTGCAGGCACT
GGAACTGCCGTTCCTGCACGCCGAACTGACCGGCCGCGATGCGGTGGCGCAGCTGGCACC
GTGGTTGTCGGCGCGGTTGCGCCACTGGGACGAGCAACAGGAGACCGCAACATGCAATTG
ACCGGTTTTGAAGGTCGTGTGGCGCTGGTGACCGGTGCCGCCGGGGGCATCGGTGAGGCA
CTGGTACGGCTGTTGGCCGCGGCCGGTTGCACCGTGGTGGCGACCGATCGCGAGGCACCC
ATGTTCGCGGATGCACGTGTGCAGGCGCTTGCTCTTGACGTGACCGACAGTGCGGCCGTC
GACGCCTTGGTGGATCGGGTCGAGTCCAGCATCGGGCCGATCATGCTGGCCGCCAGCGTG
GCCGGTGTGCTGCATGTGGGCGGCGTGACCGAGACCGGCGATGACGACTGGCGCCGGGTG
TTCGCGGTGAACACCGACGGCGTGTTCCATGTCGGGCGTGCCCTGGCGCGGGTGATGTCG
CCGCGCGGGCAGGGCGCGATGGTTACCGTCAGCTCGAATGCGGCCGGTGTGCCGCGACAC
GGGATGGCCGCCTATGCGGCATCCAAGGCCGCCGCCACCATGTTCACCCGCTGCCTCGGG
CTGGAGCTGGCGCCGCTGGGAATCCGCTGCAACATCGTCGCCCCGGGATCGACGTTGACC
CCGATGCAGACCGGCATGTGGCAGGACGAGCACGGTGCCGAGCGGGTGATCGCCGGCAGC
CTGGAGACCTACAAGGCCGGCATTCCACTGCGCAAGCTGGCCACCCCCGAGGACATCGCG
CACTCGGTGATGTTCCTGCTCTCCGATCAGGCCGGGCACGTGGCCATGAGCGACCTGTAC
GTCGACGGCGGCGCCACCCTGCGCGGTTGAACCCCGACGGCCGCCTGCCGGCAATGGTAG
TGCCGGCCGCTGGCCGGCAACCTCATTCACCTTCAGACATCTCCCAACCCCCGTCGAGGC
ATGGCCCGACAGCCAACGCCCAATGATCGACCCGCCATGGGGCATGAGCAGCCATCGCCT
CCGCCTGGGCCGTCACTCGATCATCGGCCAGGTCTACGTTCTGACAACTACCACGCATCA
GCGCCGCCGGCTCTTTGAAAGCGAAGCTGCAGCAGCATGTGTGATCGACCAGTTCGATTA
CATCGAGCAGCGCGGGCTCGTACGGTCACACGCATGGGTCGTCATGCCGGATCACGTCCA
CTGGATGTTCGAGCTGCGCGCAGCCCACCTTCCAGACATCGCACGCCGGATGAAATCGTC
GAGCGCGCTTGCCCTGAATCGCTTGGCGGGCCGTCGAAGTACGGTGTGGCAGCCCGGCTA
CTTCGATCATGCCGTGAGGGCCGAGGAGTCGATGGCGCGGCAAGCGCTGTACATCCTGGG
GAATCCGGTACGCGCCGGTCTTGCTGGGCAGATTGGCGAGTATCCGCATGCGTGGTCGGT
CTGGGTGTGATGCCGGCCAGCGGCCGGCACTACCAGTCAATGTTCAGCGCGGCCATTCGC
TGTTCGGCGCCGCTTGAGTGCGCTTCGGCCGTGGTCGGTCCGGTTTGATGCCGGCCAGCG
GCCGGCAGTACCACGGCAGAACCGAAGCGCAGCGCAGATCGTGTTCCGGCGCACAGCGCA
CCCGCGATGGTAGTGCCGGCCGCTGGCCGGCAACCCCATGACCCGCGCGGAGATGCGTAG
CTGCCGGCCAGCAGCCGGCGCTACTCCTTCGGCGTCTGGCGCTGCTTGCGCGTGCGCTTC
GGCTTTGCGTTATCCGCACCGCTGGCGGCGCCATCCTGCAGTGCCTGCAGCCAGGACAAG
ATGTCCACGTAGTCGATGAAGTGGCGCAGGTAGCCGGGGCTGGTGGCCTGCATCGTGTCC
AGCATGCGCTGCACCAGCACCGCCGAGTTCAGCGGGCCGCCGTCAGCCGGGGCCTCTGTG
CGCAGGGAGCGGCGCACCTGCAGTTCGCTGCGCAGCTCCGTCCACTCGCGCTGCACCTGC
TGCAGCATCGGCACCTGCGGGTAATGCGGCAGCGAGCGCGACCCTGCATCAAGGTCGCGC
ACCAGTGCGCGCAGGCCTTCGAGCGCTGGCGACTTACTTGGCATCCGGGGCCTTGGGCTT
GGGAATCGGCGCGATCTCGACGCGACGGTTGCGTGCGCGGCCTTCCTCATCGGCATTGGA
ACTGACCGGCTGCTCGCTGCCGAACGCAGCGGCGAACACGGCGTCAGCCGGTACGCCATC
GGCGATCAGGGTGCGGGTCACGGTCAGCGAGCGCTGCGCCGACAGCTCCCAGTTGTCGGC
GAAACGCCGGTTGCCTTCGCGTACCGGCGCGTCATCGGTGAAGCCGCTGACCATCAGGAT
CTCTTCGCGGCTGCCCAGGTAGGCGGCCAGCGGTGCGGCCAGGCTGCGCAGCAGCTCCTG
GCCTTCCGGCTGCAGCTGGTCGGAGTTCAGCGCGAACAGCACGCTGCCGCTGATGCCGAT
GCGGCCATCCACCAGCGTCACGCGGCCGGCCGCCAGCGGTCCAGCCAACGCTTGCTCCAG
CGTCTGCAGGCGCTTGGCTTCGGCCTGGCGCTGTTTCACTTCCTGGTCCAGTCGCTGCGA
CAGTTCCAGCTGCACGGCGACCACACCGACCAGTATCAGCACGAACGCGCCCAGCAGCAC
CGACATCAGGTCGCCGAAGGCTGCCCAGATCGGGGCATGCGAACCGCCGTCGACCTCCAG
CTCGTCGCTCATGCGCTGCCGGCCTTGCCGCGGCGCGCGGCCAGTTGCTGCAGTTCTTCC
ATCACCTGCTTCTGCGACAGCAGGCTGAGGTCGACCACCTCGCGCGCCTGGGCTACGTAG
TAGGCCAGCTGCTCGTCGCTGCGGGCCAGCGAGGCATCCAGTGCGCCGCCGATCTGTTCC
AGGCGGCCGGACAGCTCGGTGGCGGCACTGCCGAACTGCGCGACCGCTTCGCCGAACGTG
CCGGCCAGCTGGCCCACTTCGGCAGCGCTGCCGTTGAGCGCTGCGGCAATGCCATCCAGC
TTGCCGGTCTCTGCGGCGATATGGTCGGTGAAGCGATTGCCAACCCGCTCCAGCAGCTCG
GCCGAGCCACCGACCAGTGCGTCCACAGCGGTGCGCTGCTCGTGCGAAGCGTGATTGATC
GCATCCAGCAGGGTCTGCACGGTGGCCATCAGGCGGCCGCGCTCTTCCAGCATCGCGTTG
TCACGCACCAGGCTCTCGGACAGCGTGCTGCGCAGCTCGTTGATGACGTCGGCAGCAGCC
TTGGGCGCGGCCGCGGCGGTCTGCAGCAGGGTAGACACTTCAGCCAGCGTGGCGCTGGCC
TGCGCGCGACCGTTCTCGCCGATCTGCTGTGCGGTGGCCGCCAGGGTGTCGCAGACCTGC
TGCTGCTGCGCGGCCAGGTGTTCGCCGTTGGCCTGCAGGCGCTCGGTCAGGTCGCTGGAA
ACGTGCTGCAAGGCTTCGCTCCAGCGCTGCAGGCGCTGTTCGTCGCCGGCCTGCAGCTGC
GCCTGCAGCGCGGCGTGGCCCTGCTGCAGCTCGGCGCTGATCGCGTCCCAGCGCGCCTGG
CGCTGCTGCTCGCGGCTGTCCAGGCCAGCCTGCAGTTCGGCGTGCGCGGCCGCGGCAGCG
GCCTGCGCGGCCTGCCACTGCTGCGAACGCTGCAGTTCGTGGTCCTGCAGCAGCGCCTGG
CTGGTGCTGTGGTGCTGCTCCAGCGCCTGTAGCAGCGCCTGCGCGCGCGCGTCCAGATGC
TCGCTGGAGGCCAGCAACGCCTGCTGCTGGCGTTCGACCAGCGCGCTGTTCAGTGCCTGC
TGCTGTTCGGCGGCGGCGCGCCATGCCTCGGCATTGCCGCGGGCATCGGCCTGCAGGCGC
TCGCCGAGACGCGCGACCAGTGCTTCGGCGTGCGTGCCCTGGCCATCGCTGAAGGCCTGC
AGGTGCTGGCGCAGATCACTGACCAGCGCCTGTTGTGCCTGGGTCTGCTCGCTCACCACC
TTGGCCCAGCTGGCCTCGGTGGCGACGCGGCTGCGCTCGAAACCCTCGCTCAGGCCGGCC
AGCTGCTGCTGCACGGCCTGCTCGACGCGGGCATGCAGTGCTTCGCCGTGATGGGCCAGG
CCAGCCAGGGTGGTTTCGGCCATCGGCTGCAGCGCACCACCGATGGCGGCGGCGCTGGCT
TCGGCCCCTTCGCGCAGCGATTGCTGCAGCGAGACGGCCAGGCGTTCCTGCAGGGCCTGG
CTCTGGGTCAGGAACTCGGCCTGGCCGGCCAGCAGGCGCTCATTGGCGGCCGCACTGTGC
TGTTCAAAAGTGCTGGTCATCGCCTGCAGGCGGTCGACCAGCGCCGGCAGCGCCGCAGAC
TGTGCCTGCAGCAGGCGCAGCGATTCGGCGCGCTGCCAGGCCTGCGAGTACGGATGCAGG
TCGCCGGCAATGGCGCGGTCCAGCTGCTGCACGGCCTGCAGGCGGTCACGACGCAGCAGT
GCCGCCAGCAGGCCGAGCATGGCCGAGCTGGCCACACCGGCGATCGAGGTACCGAATGCC
ACCGCCAGGCCCTGCACCGGCGAGGCCAGCGAGCCGCGGATCGCGGCCATGTCGGTCGCA
CTCTGCAGCGCCAGGCCGGTGCCACGCAGCGTGTCCATCATGCCCAGCAGGGTGCCGAGC
ATGCCCAGCAGCACCAGCAGGCCAACCAGGTATGGGGTCAGCACCGGTGCGGGCAGGGCG
GTGCGCTCGCCTTCCACGCGCAGGCGCACGGCGTTGCGCAGGCCCAGCGGCACGCGTTCC
AGCCAGGCGGCGAGGCTTTCCTTCGCGCTGGACAGGTCGTTCAGCGCGCTGCGCAGGCCG
TTGCTGGCCTGGCGGTAGCGATACAGCTCCACGCCACCGGCGATGTAGCAGGCCGCGATG
ATCGCCGCCACCGCTGCACCCAGCGGATGCACCGAAACGTAGCCAATGCCGATCCAGCAC
ACGGCCAGCAGGCCGACAAGGAAAACAACGACATGGAAAGCAGTTCTGGACATGGTGTTC
CGGTCAGTGGGAGCGCAGGGCGTCTTGCAGCCCTTCGATCGGGTGGAAGCGCAGCTGCAG
CTCGGCGAGCAGCAGGGTGCGCATGTCATGGCGGAAGGCCGCGCGCCAGCCGGGCTGGCC
GTGCACGCGTTCAAACCGGGCGCCGAGCACCGCCGGCGCCGTGGCCAGCAGGCTGTGCTC
GCGCGGGGTGAGGGTCTGTTCCATCACCGCATCGACCTCGGCCAGCCGCGCCAGCTCGGG
TGAAACCTGCACCAGCTGGTCGCGCAGGCGGCCGCGCAGGCGCCCGGTGGCGGTCTGGAT
GGCCTGCTGCAGCACCCGATAGCGCTGGCGCAGCGAGGCGAAGTTGGGTACAGCGGCGGC
TTCGGCCAGGTCCAGCAGGCGCTCGGCTTCGGCATCCTCACTGATCGAGGCCAGCAGGCT
GGCGTGCGCCTGCGCGCAGTCGGCCAGCACATCCTCGAGCGCTTCGGCGGCTTCACCGGG
CTCGGGCAGGCGTCCGCCGAGCGCCCCGGACAGGGCCACGGCGCGGCTCCAGTCCACCCA
CTGGCCGAGGCGATCGGTCAGGGCGGGACTGGTGGCCGGCATCGCGCCGTCGCTGAGACG
GGCGAGCAGGCGGAGGAACTCCGGTCCACCCAGGACCGGCTGCGCTGCGTTCGCCATCAA
GGGGTGAGGGGCCAAAAACCGTTGATTTTACAACCAGATGACCCGGCCTGGATGAAGGCG
GGGCCGGGGGGAGGGGCCCGCAGGCGCGACAAGGCTTAGAATGTCCGGCTGCACCCATCC
GTTCGACCCCTGGAGTTCCCCAATGACTGTTGCGCAGTTCTACCCGATCGGCACCCCCGG
ACAGCCCTGGGGCGACGCGGAACGCGCACAGTGGCGGGCCCGCCAGCAGCGCCAGCGCAG
CTACCACGACGATGTGGTGGCCGCGCTTGAACGCCTGGACGACAGCTTCGATGTGATCCA
GTACGGTCAGCTGGACTACGCGCCGGACCATTACCCGCTGTTCGCCGTGGTCAACCACGA
CTGGAACCCGGCGCTGCCGACCGCGCTGGTCACCGGCGGCGTGCACGGCTATGAGACCAG
TGGCGTGCATGGCGCCCTGCAGTTCCTGGAACAGCAGGCCGAGCGCTACCTGGGCCGGCT
GAACCTGATCGTGGCGCCGTGCGTCAGCCCATGGGGCTACGAGCGCATCCAGCGCTGGAA
CCCGGATGCCATCGACCCGAACCGCAGCTTCCGTGACGGCGGCCAGATCGAGGAAGCCGC
CGCGCTGATGCGCTGGGTGGCCGAGCGCAAGCCGAACCTGCTGGTGCACCTGGACCTGCA
CGAGACCACCGACAGCGACCTGCACGAGTTCGATCCGGCCCGCTGCGCCCGCGACGGCAA
GCCGTTCGAGCGCGACACGATTCCGGACGGCTTCTACGTGATCGGCAACAGCGAGGATCC
GCAGGCCGAGTTCCAGAAGGCCCTGATCGCCGCCGTCGCCCCGGTCACCCATATCGCCCC
GGCCGACGCCGAGGGCAACCTGGTCGGCCTGCCGTTGCAGTCGCCGGGCGTGGTCTGGGG
CGAATCGCGTTCGATTGGTGCCTGCGCCGGCTTCACCGATGCACGCTTTGCCACCACCAC
CGAGGTCTACCCGGACAGCCCGCGCACCAACCCGCAGGAATGCAACGACGCCCAGGTGGC
GGCGGTATGCGCCGGCCTGGATTTCGCCCTGGCCGCACAGTAACGCGCCACGTTCCGGGC
GGTGACCGGCATCAGCCGGTGCCGCTTGGCCGGCGCGGTGGCGAGCGGCGCGCCGGTCGT
CGCCCGGCAGCCGGCGAAGACATCCAGATCGCGCTGGTACACGCTGCTGCTGACACCGAA
CAGGCCCAGCAGGGAATGGAAGACATTGTCGTGGCTGTAGGCGCGGCGCAGCGCATTCCC
ACGCAGGCAGGCCATGTCCAGGCCCGCGTTGCGGCTGAACTCCGTTGAGAGCCACATCAC
CATCGGCACCTGGGTCTGTTCGCGCGGGGCGATGAAGTAGGGCGTGCCGTGAAGGTACAT
GCCGCGTTCGCCGAGCGACTCACCATGGTCGGAGACATAGATCAGCGCAACGTCGCGGTG
GTCCGAATAGCCCTGCAGCAGGTCGATGGTCTCCGCCAGCACCTGGTCGGTATGCACCAG
GGTGTTGTCATAGGTGTTGACCAGTGCCTCGTTGCTGCAGTGCTGGATCTGGTTGCTGTC
GCAGGTCGGGCTGAAGGCCCGCGACGCTGCGGGATACCGTTCAAAGTAGGTCGGCCCATG
GCTGCCGAGTTGATGCAGCACGACCAGGGCATCGCCATGGATGGCTTCGAGGCGTGCGCC
GAGCCGATGCAGCAGCACGTCGTCGTAGCAGGTGCCGTCGGCGTTGACGCACTGGCCGGC
CACCTTGAGTGCGGGCATGTCCTCGGTCGGCACGCGCTCGCACACGCCCTTGCAGCCGCC
ATTGTTGTTGTTGCGCCAGAGCACGCCGACGCCGGTACGCTGCAGGATGTCCAGCACGTT
CTCCTCGGTCGCCGCGCGGACGTCGTCGTATTGCTGGCGGGTCATCTGCGAGAACATGCA
CGGTACCGAAATCGCCGTTGCGGTTCCGCATGAGGAAACATCACTGAAGCTGATGACGCC
ATCCTTGCGCGAGAGCCGGGGATTGGTCGCGCGTGGGTAGCCGTTGAGCTGGACGTTCTG
TGAACGCGCGGTCTCGCCGACGACCATGACCACCAGCTTCGGGCGCGGGCCCGGAACGCG
CCGCGCGTCCGTGCCGATCGGGCGCAACGGTTGCTGGCGGGTGCTGTAGAGGCTTTTCAG
GTAGCCGTGGGTATGGCGCACCACGTTCAACGGCAGTACCTGGTCGCGGATGTAGCGGTT
GTTGCGCAGCAGCGAGGAGTAGTCCTTGTAGAACGCAAAGCCGATCACCAGCAGCATCAC
CAGCGACGCAAGGACGTTGGCCGGCCACACCAGCAGGGAACGTATCGAACCGGCCCCGCT
GGTGGTGCGCACCAGGGCGAGCCCGGCAGCGGGCAGCACGCCCAGCGCCAGCAGCGTGAG
CAGCAGCGGCAGCGACAGATAGGCGTTCAGTTCGGCCTGATTGGTCTCGAACACGTTCTG
CACCATGCTGCGATCGATCAGCACGTTGTAGTGCAGCATGAAGTAGCTGCACGCGGCGCT
GACGACAACGAGCAGCAACAGCAGCGGCCTGCGCAGGAATGGCAGTGCCAGCAGTGGCGT
CAGCAGCAGGTTGAACAGGCAGAACAGCAGCGGCGGCAGACTGGCCAGGAACAGCATGCT
GCGCAGGCTGTTGAGATCGATCAGCCCCCACAGCGTCTTCCAGAGGGCAATGTTTCCAAT
CGTGGCGAAGAACAGTGCGGCGGCCCAGACCAGAACGATTGGATGGGATCGCGGGAAACG
GAGGCATTGACGCACGAGCAGGTTCCGCGGAACAGGAGTGCGCGCAGTATCGAAACGGCC
TTATCAGGAAGTTGTCAGGATTGCCGGGCTAGCCCAGCAGGATCACGCCCCACACCGCAC
CCACCATCAACAACGCGGTGGTCTGCGCGGCGCTGCCCATGTCCTTGGCGTTCTTGGACA
GCGGATGCTTCTCCAGCGAGATGCGATCAACCACGGCTTCAATCGCCGAGTTGAGCAGTT
CCACCAGCAGGCTGATGAAGCAGACCGCCAGCACCAGTGCCCGCTCGACCGTGCTGATGT
CCAGCACGAACGCAGCCGCCATCAGCAGCGCGTGCAGCAGCAACAACTGGCGGAACGCCG
CCTCGCCGCGAAAGGTGGCGATGAAGCCATCGCGCGAATGGATAAGGGTGTGGAAGATGC
GGCTCAATCCGGTCTTGCCGTGCGGGTACTTGCCGCTGTCCTTGGGGTGCTGCATGCCGT
CTCCAGAGCGGGGGAGCAGCCCGGAGCATGTGCAGCCCGATGTCAGGAATCCGTCAGATG
CGGGGGGCGGGGCCAGCGCAGGGTGAACCGGCACCCCTGCCCGGAGGATTGCACGGTCAT
CGTCCAGCCCAGGTGCTCGACGATGCGCTGCACGATCGACAACCCCAGCCCCTCGCCGCT
GTGCGCGCCACCGGGCACGAAGCGCTGGAACTGCCGTGGGTCGATGCTGGACGGCAGGCC
GGGTCCGGTGTCAGCGACGATGAGTGCGGTGTCGTGGAGGGTGATTCGCACCTCGCCGCT
TTCGGTGTACTGGCAGGCATTGCGCAGCAGATTCCAGATGATGCTGTGCGCCAGATCCGC
GTTGGTGACCAGCACGGCGTCATGCCGGGCATCAAACGCAACGGTCACCGGCTTGCCGGA
AAGCCAGGGCTGGCAGCGCTCCATGGAGGATTCGAGCAGCGGACGCAGGGCCACCGCGTT
GCGCGGCACGGCGCCGGGGGCACGCGAGAGCAGCAGCAGGCAGGTCAGCTGGCGCTGCAT
CTCCTGGGTGGTACGCAGGATGCGTGCCGCGCTGGGAACCAGGTGGCTGTCGGCCGGAAG
CTGGCAGGCCAGCGTTTCGGCAGCACCGCCGATGATGGCCAAGGGCGTGCGCAGCTCGTG
GCTGGCATCGCCGCTGAAGCACTGCTCGCGATGCAGGAACCGTTCGAGCTCGTCACTATG
GCGGGCAAAGGCGCGCGCGAGCACGCCGATCTCGTCGCGTGCGTCCTGGTAGGGAAAGGG
CTTGTGGCCGTCCTGCACCGCATCGGCCAATCGTGTGATGGGCGCGATGACGTGGGTAGC
GACCTTGCGGCCGATGAGGAAGGCGCCGAGCACGCAGACCGAAATGACCAGTGCCGCAAA
GGCATTGATCAGGTGTTCCAGATAGCCATAGGGTGCGGCGTCCTGCAGCAGGTAGTAGCG
TTGGCCACCACTGTCGAACACACGCAGGTGCCACTCGTTGGGCGCCTCTTCGCCGTGGTA
GCCCGGGCCGTATTGGCGCAGTACGAATGGCACGTCCTGGGCATCGAACAGCTGGGTCCC
TGGTGGCAGGGCGGGGCGTTGGCCACGATCCAGCGCGGCCTGCAGCCTTTGCACTTCGCC
GTGCTGGGTCCGTGCGACGACAGCAGCCCGGACCTGGTCGTAGTCGACCTGTTCGGCCAG
TACGATGAAGCCCATGGCACCGGCCATCAACAGCACGAACGAGATCGTGATGCGGGTGCG
CAGGCTCAGGCGGCGGTAGAGGGAGGCAGGGCTCACGCCTGCATGCGCCAGCCGACGCTG
TGCACCGTGGTGATCAGCGCGGTGTCGAAGCTGCGGTCCACCTGCAGGCGCAGCTCATGG
ATGTGGGTTCGCAGCGCGCCGCTGTCCGGTGGCTCGTCGCCCCAGACCAGGTATTCCATC
TCCTGCTTGCGCACCACGGCGGGAGCTGCACGCACCAGGCACATCAGCAGCTTGTGCGAC
GTGGGCGTCAGCGCAATGCAGCGGCCTTGCCGCCAGGCCTGTGGCGAGCGCGTGTCCACC
TGCAGGTCCTTCCACGCCAGCACGCTCTGGACCTGGCGCCCCTGTGCCCTTCGTACGAGG
GCCTTGATCCGTGCATCCAGTTCCACCAGCGAGAACGGTTTGACCAGGTAGTCATCCGCG
CCCAGGGCCAGGCCCTGCACACGGTCTTCGACCGGATCGCGTGCGGTCAGCATCAGGATC
GGCACCGGGTTCTGGAACTCCTGGCGCAGCTTCTGGCACAGCGTCATGCCGTCCAGGCGC
GGCAGCATCAGGTCCAGCAGGATGGCGTCGTAGTCGTGCTGCGTGGCCCGGCGCAGGCCA
CTGGCGCCGTCGCGCGCGTCGTCCAGCACGTAGCCGAGCGGTTCAAAGAAGGCATACAGG
TTGGCAACCAGCTCGGGGTTGTCTTCGATGATCAGCAGGCGGGTCATGGCATGCGTCCTT
GCGCGTGGCCGAACTCTGCCCGATCGATGGCCGAATGCCAATGCCCTTGCTGAATGGATC
GCGGCCTGGGTTCGGCCCGGTCAAGCGACGTTCAATCGCCCGGGCTGCGTGAATCGCGGA
TCGAGTAGATCACCGAGAAGATCTTCCAGCCCTGCTCGGTGCGGACCAGCTGCCACATTT
CCTTGCCCCAGTTGGTCTTCACCCCATCGTCGTGGAAGCTGTAGTCAAACGAGACCGAGG
CCACATCGCCGTCCGTTTCGATCTTCGTGTTGGAGAACTTCTCCTCCTTCGGCTTCGGCG
AGGCGACCGCCCCGTCGATCAGCGCGATGAAGTTGTTGGCGGGAATCTGCCGTGCCTTGA
TCGCATCGGGCTTGGCCTTGCGGATGTCCTGCAGGCGCACATCCTCGGAAACGAACTGCC
AGCCGATGTCTTCCGGTTTATCAGAGAAGAACAGGCCCATGTAGGTCGGCTTGTCCTTGT
TGATCAGCGAGGTGCGGAACGCTTCGACCACCTGTTCGATCGCCTTGACGTCGGCGGGGG
CATTCTGCGTGGCGTAGGCCGGCAGCCACGCCGGGAGCAACAGGGCGAGGGCGACGAAGC
GTGCACGTGCGTTGGGCATCATGGGGTCCTGGGGAGGAATAGGGTGGCGCGGGCGCATCA
CCGCGCGTAGGTTCGCCAGAAGAGCACGTGGTCTTCGGTCCTGTTGATGGCGACGAAGAC
TGATTTTCCGGATTCGGGCGCGCAGCGAAAGACGCGATACGACGACTTGAGCGTCCCGTC
GCCCGGCCACCAGTATCGATCGAACGCAACAGGATCGCTGTGACTGAATGTCGTTGCCTG
GCAATCCGCAGGCAGCCGCAGTGGTATCTCAGGAGGCTTGGTGAAGGCCAGCGCGCTGGT
GTTCGAGTCGAGGTCGTGCACCTCGCGCAGGTCGGTCGCCTCGTGGGGCACCCAGCCGGG
AATCCATCCCTTGTTCACCATGTCGGAGTCAAGCGCCTCGCGCAGAGTGTCGAACGAACT
GTCCATCACCAGGCCGCAGGCGCACAGTACACTGCAGAGCGTCACGAAGATGGCGCGCCG
GATCACTCCTCCAGGGCTGATCATCGTTGTCGTCCCCGCCGGTAAGCAGCCTGACCAGAT
CTTCCGGCGCCAGGCGCTTGAGCCGCTCTCGCAGTTCCAGTCGCACGGCCGGTCGCTGGA
TTTGGCATGGCGCCGCCCTTGGGCCCGGGCCGCTTCACGAACAGACCGTGCTCCTGCGTG
ATCCTGTCCTTCCGGCGCTTGCCTGCCATCGACGGGTGTCCCTGCGTTCATCCTGAATCA
TCGGTCGGCGCACGCTAGCACGGTTGCCGGGCGCTGCAACAGGTCCGCTTGTCGTTGAAG
TTTGACGTCGAAGAGCGTCTGCGCGGATGATGCGCGGGCGCGCGGCGCAGGAGGGGATCT
GTCAATGAGGACACTGATGTGGGGGCTGGTCGGGCTGTTCGTGGCGTACGTGGCCGGTTG
CTCGGCGATCTCGGCGTGGCATTCCCACGCGCTTGCCTCGGTCCCGGTCGGGGCGAGCAG
GGCCGAGGTACTGCGGGCGCTGGGGCACCCTGACGTGGTGGAGCACGCCGGTGCTCCCTT
TACCCGCTATGCCAGCCGTGGATGCAGTGGTCGCTGTGCGCAGCGATGGTGGTATGAGAA
CCGGCTGCGCCTGGATACCCAAGCCTGGTCGGTAGCGCTGGATGCTTCCGATCGCGTGCT
CGCAACGTCGCGCTGGACATCACCGTAGAAGACCGCGACGAGCGCATGCGTATCCATCGA
CCTTTCATCTTCATCGCAAGCCTGGCCCTGATGGCGTGGTGCGGGCTGATGGGCGTACTG
GTGCTCATCCATGGCTTCAACGAGCACGGCCTGCGCTGCGGCAGGCTGTGCTCACTGGAG
ACCTCCATCCGCCTGCTCTTTGGTGATCGGGGATTCGAAATACTGGTGGCGATGGGGCTA
TTTGCCACAGCGCTGATGTGCGGGTATATCGCGCTGCGGGAGGGCATGCATGGCGGGCCG
CGGAGGCGGGCGGGGCGCCGTGGGCGCAGACACCGCCAACCGGGGCGACCCCGGTCGTAA
GGTGTCTGCACCGATGTAAATCGCTGCGTGGGGACGCTGCAGGTCGCTTCAGCGATGCAG
GGCGTCGATGATCAGCCCGGTGGCGATCTCCACCAGCAGGTACTCGTTATCGGACTGGCG
CACCCAACGCCGGTCGCGGCCCGGTTCGCGCAGGTCATAGCGCGCGTAATCGTCTACCCA
GTAGCGGCGGTCCACTTCGGCCCACGGCAGGCGCTCGCCACGTCGCCAGGCCTTCTTCTG
CCAGCCCGGCGGCGGCGCTTCGCGGTTGTGCGGGCCGCCTGCGTGCGGCGGCGGGCCGTT
GCCACGGGCGTGGTGCGGCGGATCGGCGAACGCGGGGGCCGCAGCGAAAGCGGTGGCGGT
GGTCAAGGCGATGGCCAGCAAACGTGTTGTCTTCATGGATATGCCTCCGTCATGGCCGCA
GCATGCGGCGCTGTGGCAGGAATATAGGGCAGTCAGAGTGAATGAATACGGGTGTAGGCG
GTACGTTCCTGAACAGACGGCGCGGCGTGCAGTCGCTGCCCTGAACGGGTCACCGGGCAC
CGCCCGCGGCCGAATCCGTTGCGGCCCAGCCTCCGCCCAACGACAGGAAAAGATCCAGCT
GGCGGTCGACCCGGTCCGCGCGCGATGCAGCCAATGCGGACTCCGCATCTGCCAGCGCGG
CCTGGGCCGAAAGCACATCGAGGAAATCGATCCTGCCGTAACGGTACAGCTGCTGCGCCT
GCCCGGCGGCCCGCGCTGCATCCCCACGCGCCTGCGCCAGGCTGCGCTCGCGTTCAAGCT
CCTGCGTGCAGGCAGAAAGCGCGGTCTCGGTCTGCCGCAGAGCCTGCAGCACGACGCCGT
CAAAGGACGCGAGAGCGGCATCTGCATTGGCGCCGGCCGCCGCGATGCGGGCCTTGGCTA
CGCGGCGGTTGGGCCAGTGCCATGACAGTACGGGACCGATGCTCGCACCGAAGCCGTCGG
CCGACAGCAGATGCGCCGGTGTGCCGGCCACGCCCGAAGAGGCGCCCAAGGTGATCTGCG
GATAGAGACCCGCCGTCTCTACGCCGATCATCGCCGTGGCTGCGGCAAGGCTGCGCTCGG
CGGCACGTATGTCAGGGCGTCGTTGGAGCAGCTGCCAACCATCACCGACCGGCAGCGCCT
GCTCCAGCTCCGGGGGGCGTGGGCAGGCTTCGGCCTCCCTGGGATAGTCTGCCGGAACCC
TGCCCATCAGTGCGGCCAGCTCGAACAGTGCGGCCTGCCGTTCCGCCAGCAGGTGCGGTA
TCGCCGCCGCGCTGCGGTTGACCGCGGCACCGGCACGGCTGACATCGAAGTCCGTTCCGC
GCCCGCCTGCAGCCAGGCGACGGGTTGCCTCCAGCGTGTCGCGCTGTATCGCCAGCACCT
GCCGGGTTGCAGCGAGCGTGTGATTGCGGGTGCACACCTGGAGATAGGCACGGGTGACGG
CCGCAGCGACGACCACGCGGACCTGGTCGCGCGCCGCAGCAACCGCCTCCGCGTCGGCGT
TGGCGGCTTCGATGCCGCGGCGGATGCCACCTGCAAGATCCAGTGGATAGGAGAGGTGAA
GGCCCAGCGCGTACGACTGCGGGGCGGCCGACGCCTGGATGTAGCCACCGGCATGGGTGA
GCGTGCCCGATGCATCCACGTCGGCCTGTACGGCACCGCGCGCGCGATACTCCAGCACGG
TAGCGCTGGCGCGCCGAAGGTTGGCATCGGCGGCGCGCAGGTCGGTATTGGCCGCCAGTG
CTTCGCGTACGTAGGCGTCAAGCTGGGGGTCGCCATACAGGTGCCACCATCGATCCGGTG
GCGCGTCGTGGCTGAACGATGCGTCCTGGCCTGAGACGAACGCCCGCGCAGCCTGTTGTG
AAGCTGCGACGGCGTTCGCAGGCAGGTGATAGTCGGGGCCGGATACGCAGGCCGTCAGGG
GCAGCAACAGGGCAAGCAGCCCACCACGTACTGTCCGCACGCTCACTTGCAGGCTCCCGG
TGCCGAGGGCGTGATGGTCACACTCGCAGTGCGACCCACGATCAGGCGCGTATCCGGCGG
CGCATCATCGATACGGATGCGTACCGGGATGCGCTGTGCCAGCCTCACCCAGGTATAGGT
CGGCGCTACGGCAGGCAGCAGGTTGTGCGTGCTGGAGCGCTGATCGTCGGCAATGCCGGC
GGCGATGGTCTCCACGTGTCCGCGGACATCGCGGGTGTCGCCCATCAGCCGCGCCACGGC
GGCATCGCCCTCGGTGATGCAGCCCAGTTTGGTTTCCTCGAAGTAGCCCTCGATGCGCAG
GCTGCCGGTGTCGATCAGCGCCAGCGCCTGCGCGCCCGGTTGCAGGTAATCGCCCGCATG
CAGGTCCAGGTTGGTGACGATGCCGTCGGTGCTCGCGCGCACCTCGGTGCGTTGCACGTT
GAGCTGGGCAACGCGCTGTTCGGCCCGTGCCTGCGCCAGGGCGGCCAGCTCGGTGTCGAC
CTTGGCCGCATTGCGTTCGCGTGTCTCCGAGGCGACCAGGTTGCCCAGTGCGTTGTCCCG
CGTCGATTCGCGGCGGGCCAGCGCCAGCGTCGCGCGTGCGCTGCTGACCGCTGCGTCGGC
CTTCTCAAGCGCGGCAGCCAGGCGTGGCTGATCCAGCACCAGCAGCAGTTGTCCGGCGCT
GACCCGCTGGTTGTCGTGCACCAGCACCTGGGTGACCAGCCCCCCCATGTCCGACGCAAC
GCGCACCACATCGGCGCGGACCCGTCCATCCCGCGTCCACGGGCGTGTTTCGTAACGCTT
CCAGATGGACAGCGCGGCGACGACAGCAATCGCGAATACAACCAGCGTAGCGCTCCAGCG
CCCGATGACAACAAGCAGGTGTTTCATTTCATTTCTCGAGCAGGGGCGAGAGCCGGATCA
TCAGCTCCGCCAGGATCACGAACAGGGACAGGCCCACCAGTGGTCGCGCGGCGAACAAGC
GGTACAGACCGAGACTGGCGAGCAGGCGCGAGGTCAGCATCGACAGCGCCAGCGCGGCGG
CGGCCACGGCGAGCAGGCCGGGGATCAGCACGCCATCAATGGAGAGATCAGAAAACATGA
GGTCAGTGCCGAAGGGTGAGAGCAGGCGCCAGCAGGTCGCGGCGCAATCCGCAGAGCAGG
TGCGACAGATGCTCACGATCATCCCCGCTGCTGGCCACTGCTGCCTCGCGCATGCGGTCG
AGCAGTTCCAGAAGATGGGCGTCGACGCTGCGTGGCGCGTGGGCACAAACCCTGAAATGT
GCGGCGACGCGTTCGATCAGCGCCGCATGAAGCACCCGGACCTGCGGGTTTTCCTGGCAC
TTGTCCAGTGCGCGGAGTTGGTTGGATGCACGTACCGCACGCACGTCCGCAAACAATGCC
CGCAGGTCGTCTGCGGCACTGGAACCGCCCCGCAACCGGGGAGCGAGCAGCCCGATTCGA
TCCAGCATGCCGCTGAGCCAGGCCCGGGCCACGCCACCTTGTCCGGCGGCGTGTCGTGCG
ATATCCCGACGGATCGAACGCTCCAGCCGTGCGCGGTTGCGGCCCGCATCGGTGGTCTGG
AACAGCTGCATGCTGCACAGTGCCACTGTCGTACCCACGAACAACGCTACGCTGTTGTTG
AGTGCGCCGACGATGTTGACCGTATTGGTCGCGCCCAGTCCCGCGATGAGCGGAAACGTC
AGCACCACGCCCAGGGCAGCCATGATGAAGGGAGGCCGGGCCAGGAACGATCCGCACAGC
AGCAGCGCAGGCGCCAGCGCGGCAATCAGGCCGACGACATCGGACAGCGCGGGGAAGATC
AGCAGACCGTAGAGCAGGCCGACGCCAACGCCGATCAACGATCCCACCAGATAGCGCATG
ACATGCGGCGCAGGCGCTTCGATCGTGCCGAACAGCACGCACGCCGTGCCGATGATGGAC
ACCGCCGTGGCGCCGTCCGACCAGCCGGTAACGATCCACAACACGCAGCTCAGCAGGATG
CCGACGAACGCGCCCAGCGCGCTGCGCAGGGCAAGCCGATGATCCCGGTGAAGTACCGCA
CCCTGCGCATGTCGCGCAAGGCGGGCAGGTACATGCCGGCGCCAGTCGGGCCGGGCAGTG
CATAGTTGTGCCTGCAGCACGCGGCAGTCGGCGTGGGCGAGGTCGAGCTCGGCCTGTTGC
GCGGCGAGGCCGGTCTGCATCAGCTCGCGCCAGCCAGGCGAATCCATCGCGCTGGCCTGT
GGTGATCGCAGCCGGGCGATGGAATCTTCCACCGCGCTGGACAGCATCAGTACGTCCAGC
ATCCGGTCATGCAGGGCACGCAGGATCTGCACCTGGGCCACGCCGTGGGCGCTGTCGAAG
GGCAGGTGGATCGACAGCACATGCAGCTCGAGCAGGTCGGCCGCCACTTTCGAGCGGTCC
GTCGCCAGCACCGTGTCCGATGCGCCGGCGCGCATGTCCCGTGTCCATCGTTCCGCGTCA
TCCAGCACGGCAGCGACCCGTGCGTGCACGCGCATCGAGACCCGGCGCGGCAGCACCAGC
GCGTGTACCAGCGTTGCGGCCAGGATGCCGATGGCGATTTCCTGCACCCGCGTGATGGCA
GTGGTGAACACGTCTCCCGGCACCATCACCGCAGGAAAGCCGATCAGGCTGGTGGTATAG
CCGGCCAGCAGGAACGCATAGGCACGTGGCGTGCGGTCGAGCATCGCCAGGTACAGGCAC
AGCGCCATCCAGGTCGCGAGCGCGGCGCTCAGCACCAGGGGTGCATTGGCGAAACGTGGC
ACCAGCACGACGGTGGCGACGGCTCCGCCCACGGTACCGAGCAGGCGGAACAGGCCGCGG
CTGAGTGTCGCCCCGGACAGCGGTTGCGACACCAGATAGACCGTCCCGATCACCCAGAAC
GGGCGATTCAGGCCGATCCTCAGGGAGACATACAGCCCCAGCGACGCGGCGAGCAGGCAT
TTGAGCGAGAACAGCACCGCCTCCTGGTCGGTCCTGAGGGCAGGGCTTTTCAACCAGGCG
AATGCCTGGAACACGTGGAGACGGGCAGGGGTGGGGGCGTGCATGCGGCTCATGCTAGTG
ATCGGCCGCACTGGCGAATTTCGCTACAATGACAATCAATCGCTAAAACCGGTCAATGTG
AGAATGGCTCGCATTTCGCTCCCCGGCTTTGACCTGGACCCGGACGAGACCGATCGCCCG
GCGGTCGCCAGCCGCCTGCAGGTGGCCGAGCACGACGCGGAAATTCCCGTGCATGAGCAC
CGCAAGGGCCAGTTGATTCTTGCGCTGCATGGGGCGGTGACCTGCGAAGTGGCCAACGCG
CTGTGGATCGTGCCGCCCCAGTGTGGCGTCTGGATTCCGGGCGGCATGCCGCACAGCAAC
CGCGCCACCGCCAACGCGCGCCTGTGCTACCTGTTCGTCGAGCCCGGCATCGTCGACCTG
CCGGCGCAGTGCGTGACGCTGGCCATCTCGCCGATGCTGCGCGAGATGATCCTGCACCTG
GCCGACGCGCCGCTGGACTATCCGCATGGCAGCCACACCGACCGACTGGCGCGGGTGTTG
CTGGACGAGCTGGTACAGATGCCGGCTGAGCATCTGTCGCTGCCGGTCAGCCATCACCCG
AAGGTGCGGGCGTTGGCGGCGGCGCTGTCGGCGGATCCGGCAGATCGCAGCACCATCGGC
CAGTGGGCCGTGCGCCTGGCCCTGGGCGAGCGGACGTTGACCCGGCTCATCGAACGCGAA
ACGGGACTGTCCTTCGGGCGCTGGCGGCAGCAACTGCACCTGCTCATCGCCATTCGGGAA
CTCGCCGCCGGTGCACCCGTACAACGCGTTTCCGAGACGTTGGGCTATGAGTCGGTGACG
GCCTTCATCACGATGTTCAAGAAAGCGCTTGGCCTTTCCCCGGCGCGGTACTTTGCGGTG
CGCCTGCGTGGGCAGTAGCCGGGGACAGCCCGGGAAGCTCCTGCCTGGAACAGCTACTTC
GAGGTGCCGGAGACCGATTGAATCGCGGCCACCACCGCAGCAGGAACTTCGCGCTGGAGG
GTGTGGCCGGTTGCCAGGTAGCGGTGCGAGCCGCGCGTGAAGCCCGAGAAGAGCAGGGCG
TGCTGTGCTTTCCAGAGCGCCTTGCCCGCTGCGGTTTCCTCGAAGAACAGCGGTTCGGCA
GCCAGCTGGGTTGCGGTCAGCAGCGCCACTGGCACGTCCGGCATCGTGCGCGGGGTTTCC
GCACCGGGTGCATCCAGCTGTTCGGTCAGCACGGCGTAGTCGGCGGCCATGGCTGGCGGC
AGCATCGCCCGCAGCTGGGCATCATCTGCCTGCACGCGGGCACTGTCGGCCTGCTTGAAC
GCATGGCGCTGCCCCATCGTGGCCGGGTCCACCAGCACCAGGCCCTGCAGGCGCTCCGGA
TGGCGGCGTGCAAACTCCGTGGCCAGCAGGCCGCCATAGGAATGACCCACCAGCACAACG
CGGCGACCGGGGGCGAGCGTATCGATCACGGCCGTGAGGTCGGCCAGATGCGCATCGATG
CGCTTGGGGTGACCGTCGCTGCCGGACTTGCCGAGTCCCGCACGGGCGTAGGTGATGCTG
TGGTAGTCGCGCCCCAGACCGGCAACCACCTCCTTCCAGGCCCCCGCGCCCTGCCCGAAT
CCGGATTCAAAGACCACGGTGATCGGGCCGGCCCCGGTCTCTTCGGCCTGCAGCGCGTAG
GCGCCGCGATCCACCTGGATTTCCCCTGCGTGGGCGGTGCCTGCAGTGGCCATCATCGCG
GCCAGCACCCACAACGTCACTCGGCTGCTCTTCATTGCCATTCCCCTGGGCCGTGACGCG
TGCCAGCCCTTCCGATGGGTCAGGTCTGCAGCGGAGCGCCGCAGCCTGCCGACCTCGCGA
CAGGTCGTGCTGGTAATGTAGTGAGGTATAACACCGACTCCCTGTGCAGCAAGTCATGGG
GCGGAGCGTAGACCGCTGAATGGCGTTGGATGCTTGAATCTGTGATCGGTTACGCGACTC
CACACTTGAATGTGCAAGCGTCCTCGACGATAAAGGCGGCATGTGGCACTGCCGCATTCC
GGACCAGGGACGATCCGATGCACGACGCGTGGGCTCAGCTCCGCGTTCTCGTTCCCGCCG
GCGCTGTGTTCGTCCAGGAAGGAGAACAGGGATGTTGGAACGACTGAAGACCCTCTCGCG
TGCCGCGCTGGCGATTGTTGCCCTCGGCTGCTTCGCCCCTGCTGTGGCGCAGGCGCAGGA
AAGCAAGATCACCTGGCGCATTTCACAGCCCGGCGGCGATGCGACCCAGTACAAGACCCA
GCAGGCGGCGGTGGCCGGCATCAAGAACCTGCCGGCGCCCAGCCCCTTCCCGCCGGAGTT
CCAGTTCGGCTGGCAGTACGTCGACAAGATCAAGTCGAAAGTCGTGGACTTGAACGGAAA
CACGTCGATCACCTACTGGATGGGAAGGACGCAGCCCTCCGACCCTGACTGGACTTACTA
CGGCGCGGGTGATGGTGGCTTCCTGTCCGAAGAGGAAGTGCTGGAAGCGCTCATTGCAGA
CTTGCAGGACATCAATCCCCAGTGTCCTGGGGAAACTGCTGTGCCGGAAGGAGAATGGGG
CCCAACTGCTCCAGGGATGGACGGAATTTCGGAGGTCAGGGAGTACCGGGTCACCGGCAT
GCTGGGCAGCAATTCGGCGGAGTCTCCGTGCGTGCCCTTCGACGCAGGAACGACAGGGCT
TGCTCGCATGCGACGCTTGAACTGCCCGATCCCCTTCACGCAGTGGTCCAACACACACAA
CGCCTGCGTCAGCGAAGAATTCGTTGCAACCATTACCTCGAAGTCGCAGAAGTGCGACAA
GGACAGCGCGGGTCCGAGTTGTCCCTCGACAGAAAAAGGTGAGGAGGCAAACAACGCGCC
TTGCGACGGCACCGTAGGCAATCCGTGCGACGTCAAAACGGGCGAGAAGTACGAAATCGC
GCCGGACTTCGATCTGGGCTGGATCGCGCTGACGCGCTTCTATCACTCCGGCATCTCGAC
CTCATCCGGTGGCTTCGGTTATGGCTGGACCCATTCGCTGGGCGCCCACTTGGCACTGGA
TGGCGTTGACAGTGTGGGCATCATTGAAAGTACTGGTTTCCAGCGTGCATTCAAGAAGGT
CGGCCAAGCCTATGAGGCGGACGACGACAGTGGCGATCGTCTGGTCCAGAACGGCAACTG
GACACTGTACTCGAAGGGCTCCATCTCGACCTTCGACGCGGACGGGCGTCTGGCCGCCAA
GCGCTTCGCAGATGGCACGTCGCTGACCTATATCTACGACGACAGCGACCGCCTTGCGGC
CGTTACCCACAGCAGTGGCCGCACACTGGAGTTCGTCTACCAGTCCAACGACTATGAGGC
GCTGATCAGTTCGGTGCTGGTCGAAGGCATTTCGCTCGCCACCTACACCTACACACCGCA
GAACCAGGTCGCCACGGTGACCTATGCGGGTGGCGGCGTGCGCACGTATCACTACGAGAA
CCAGGCTTTTCCCCAGCACCTGACGGGTATCACCGCCGAGGACGGTCGCCGCTACAGCAC
CTTCACCTACGATTCCATCGGCCGTGTGATTTCCAGTCAGCATGCCGGCGGTGCCGATGG
CGTGACACTGGCCTACAGCCCCGATGGTGGTGCGGTGGTGACCGACGCGCTGGGGCGGCA
GACCGACTACACCCTTACACCCGGCGGCGATAGCGCTCCGTCGCGCAAGGTGACCGGCCT
GACGGATTCGCAGGGAACCGTCAGCCGAACCTACTACGACCAGAGTGTCGACTTCCGCCG
GCGTCTGGATACCTACACCGATCGCCGCGGCATCCAGACCAAGCACACCTATGCGCAGGG
CACCGATCCGGTGAGTGGTCGTGCCGTCAGCATCCATACCGTGACCGAAGCGTTCGGCCT
GCCCGAGCAGCGGGTGGTGACCACGGCGCGCGACGTCGAAATCAATGCGGTACTGACCAC
CCGCATCGGCAATCGTGAAACCCGAACGTCCTTCAATACCCGGCGTCAGCCGACAACCAA
CACGGTGACCGACACCGCGTCCGGTCAGACGCGCATCACCAGCTACACCTACTGCGAAGC
TGCTGATGTGGCAGCGGCAGGCAGCTGCCCGGTGGAGGGGCTGCTGAAGAGTGTGGATGG
CCCGCGCACGGATGTGGCCGATGCCGTTACCTATGCCTATTACTCGGCGGATGATGCAGG
GTGCGCGACCGGAGGTGCCTGCAGCTATCGCAAGGGCGACCTGCGCAGCGTGACCAATGC
GCTGGGCCAGACGGCCGAGACTCTGGCTTACGACGCGTTCGGGCGGCCGTTGTCGGTCAA
GGATGCCAACGGCATTGTGACCGACTACACCTACCATGCCCGCGGCTGGCCGACCTCGGT
CACCGTGCGCGGTGCCGCCACAGCCGAGGACCGGGTGACCCAGATCAGCTACTGGCCGAC
CGGCCAGGTGCAACAGATCACCGAGCCCGACGGCAGCAGCGTTTCCTATGTCTACGATGC
GGCGCTGCGCTTGACTGATATCGAGGACAACGTAGGCAACACCATTCACTACACGCTGGA
CAACGCCGGCAACCGCCTCAAGGAAGACACGCTGGATACTGGCGGCACCCTGCGTCGCAC
CCTGGCACGGACGTTCAACACGCTCGGTCAGCTGACCGCACTGAAGGACGCGAGCAATCA
CGCCACAGGCTTCGCCTACGATGCCAACGGAAACCCGCAGACGATCACCGACGCACTGCA
GCGCGTGACCAGCCAGCAGTATGACCCGCTGAACCGCCTGGCGCAGACGCTGCAGGACGT
CGGCGGCGTCGCGGCGGAGATCCGCAGCCAGTACAACGCGCTGGATCAGGTCACCCAGGT
CACCGACCCGAAGGGCCTGCACACCACGTACGCCTACAACGGGTTCGGCGATCTGACCGG
CCAGGTCAGCCCGGACAGCGGCGCCAGCAGCTTCACCGTGGACGCCGCCGGCAACCGCAA
GACGGCTACCGATGCACGCGGCGTCACCGCCACCTATCACTACGATGCGCTCAACCGCCT
GATCGGCATTGCCTATCCAGACCCCAATCTGGACGTGGGCTACAGCTATGACGTGGCACC
GACCGCCTGTGCCACCGACGAGCGCTTTGCCAAGGGACGCCTGGGGCAGGTGCTGCATGC
CAATGGCAGCACCCAGTACTGCCATGACCGCTTCGGCCAAGTCACCCGCAAGGTGCAGAC
CGTCAATGGTGTGGCCAGCACACTGCGCTATGCCTACAGCAAGTCGGGTCGCCTGACTGC
GTTGACCTACCCCGACGGCAGCGTGGCCGACTACGTGCGCGATACCCAGGGCCGCATCAG
CCAGATCGGCCTGACTCGGCCCGGCCAGGCACGCCAGATCGTGGTGAACAACGTGACCTA
CGCGGCCTTCGGACCGGCGACCGGTTGGACTTATGGCAACGGCCGCCAGTTGCAGCGCCC
GCTGGACCTCGACTATCGCCCGCAGGCGGTGCACGACCCGGCTGCAGGCGGCCTGTCGCT
GGGCTACGGGTATGACCCGGTCGGCTCGGTCACCGAGCTGAAGAACGGCACGGGCTCGAC
GGTGCTGGCCAAGTACGCCTACGACACGCTGGGCCGCCTGACCCAGACTCAGGACGGCGC
GACCGGCACGCCGATCGAAACCTATGCCTACGACGCCACGGGCAATCGGACCGCGCTGAC
CACCTCGGCAGGCACCGTCAGCTACACCTATCCCGCAACCAGCCACCGGCTGACCGCCGT
GGATGGCGAAGCGCGCACCCAGGACGCGGTGGGCAATACCACCAGCATCGGCAGCAAGGC
GTTCATCTACAACGATGCTAACCGCATGAACGCGGTGAAGCAGGGCAATGCCGTACTGGA
AAGCTACGGTTACAACCATCGCGGTGAACGCGTACTGCGTACCCCGGCCGGTGGCGCAGC
GCAGATCACCCTGTATGACGAGGCGGGGCAGTGGCTGGGCAACTACTCGGCCACGGGCCA
GGCGCAGCAGCAGGCGATCTGGCTGGACAACTACCCGGTGGCGCTGATCAGCGTGCCGGG
TACCGGTGTGCCAGAGCTGGCCTACGTGCAGCCGGATCATCTGGGCACGCCGCGCGTGGT
GATCGACCCGGTGCGCGATGTCGCGATCTGGGAGTGGAGCAACAAGAGCGAGGTGTTCGG
GAACCAGATTCCGAGCGCTGATCCGGATGGAGATGGTGTGGCGTTCGAGCTGGCGCTGCG
CTTCCCGGGGCAGCAGGCGACGGATGCGAGTGGGTTGTTCTACAACTACCAGCGGGAATA
CGACCCGGCGGTGGGGCGGTATTCGCAGAGTGATCCAATTGGATTGGAGGGTGGGATTTC
CACCTTTTCATATGTTGGCTCTCGGCCAACCTTCTCGATCGATCCGCAGGGGCTTCAGGT
TATCGGAAGCCCAAGGGAGATGGCCAATCCCCTCGATGAGTCCCAGGCAAGAATGTTGCT
TCCATGGGTTGCGGACATGACTCCAGGTGTCGGGGACGTCAAAGGCATTTACGAAGCATG
TGAGAACCCAACGCCGGGCAATATTGCGATGGCGGCGATCGGTATTGGCCCTCTTAAGCT
CCTGAAACTGCCAGTCAAAGCTGGCCGGATACTGCTCACATTTGGCCGAGTGGACAATCA
GGTTTATCACGCCTTCCGACACGTCGAAAAGGCTGGGATGGATAGCGTTAGTGTGAAGGC
GGCGATTGCCGCCGATATTGAGCGAATCGGGGCGAATCACCCCTCTGGAACATATTCTGG
CTCTGTGACGGTCGACGGTGTTAAAATTGAATACAGCTCCCATAAGTTTCCTGATGGAAG
CATTAATGTAAGTAGAATTACTCCGCCCAGGAATTGATGCATGTACAGGCATTTATCGGA
ATCCGAAAAGTCATTAGTGAAATTGATGCTTCAAGGTGTGGATTTTCCGGGCATCACTGC
TGATTCACTTGCGGCGATTGAAGTTGAGGAGATGGATGATGGCGGGATGGGGAGCCTGCT
GTTCAAATCAAGCAAGCTCGACCGTTTGCTTGGAAAGGAGCTGGCCAGCAAAACCTTTGT
CGACACGGATGGGGTTGAAGTTATAGTGACACTTTCACTGGACAATTATGGAGATCTTTT
TGAGTTGGATGTATGGAAAGTCGACTTCTCGCCAGTTATTAGCCTTCGTCCCAGGGGGGC
GTCCGCTGCGGGCTAATAAGAGCCTAAACGTTTCCGCCCTTGCTTCTTAGCTATCCAAGG
AGGCGCCCGGACTGAGGATGTTCCGAGCAATAGGTGATCGGTTGGACCTACGGCAACGGC
CGCCAGCTGTAGCGTCCGTTGGATCTGGATTACCGCCCGCAGGCGGTGCACGACCCGGCC
GTAGGTGGCCTGTCGCTGGGGTATGGCTATGACCCGGTCGGTTCGATCACCGAGCTGAAG
AACGGCACAGGCTCGGCGGTGCTCGCCAAGTACGCCTACGACACGTTGGGCCGCCTGACC
CAGACCCAGGACGGCGCGACCGGCACGCCGATTGAAACCTATGCCTACGACGCCACCGGC
AATCGCACCGCGCTGACCACCTCGGCAGGCACCGCTAGCTACACCTATCCCGCAACCAGC
CATCGCCTGACTGCGGTGGATGGCGAAGCGCGCACCCATGACGCAGCGGGCAATACCACC
AGCATCGGCAGCAAGACGTTCACCTACAGCGATGCCAATCGCATGAACACGGTGAAGCAG
GGCAACGCCACACTGGAGAGCTACGGTTACAACCACCGCGGTGAACGCGTTCTGCGTACC
CCGGCCGGTGGCGCAGCACAGATCACCTTGTACGACGAGGCAGGGCAGTGGCTGGGCAAC
TACTTGGCCACGGGCCAGGCGCAGCAGCAGGCCATCTGGCTGGACAATTACCCGGTGGCG
CTGATCAATGTGCCGAGTACCGGCGTGCCGGAACTTGCCTACGTCCAACCAGATCATCTG
GGCACGCCGCGCGTGGTGATCGATCCGTTGCGGAATGTTGCAATCTGGGAGTGGAGCAAC
AAGAGCGAGGTGTTCGGCAACCAGATTCCGAGTGCTGATCCGGATGGCGATGGTGTGGCG
TTCGATCTGGCGCTGCGATTCCCGGGCCAGCAGGCGACGGATGCGAGTGGATTGTTCTAC
AACTATCAGCGGGAATACGACCCTGCAGTGGGGCGGTATTCGCAGAGTGATCGCATTGGA
CTCAGGGGCGGGATCAGCACATACGGATACGTTGGCGGAAATTCACTTAGCTTAATAGAC
CCGTTGGGGTTAAGGAACGTGCACAAGACAGCCGTCGCAATTGGGAATGCGATCAATGCT
GGGCGCTTACTTGCTTCGGGTACGCTGAGGATCGCTGGAGGACTTGGCATGGAGGGGGCA
GTAGTGACTGCCGCACCGGGCTCCGCAAGTATTGGGCTGGGCGTCTGGAACATCACTAGT
GGCCAGAAGGCGTGGGCTCGCGCCGAGCAGCAGTGGGCGGAGGCAGCCTGTGAAGACAGT
AGCAACTATTCGAGGGGCGACGTCCTGAAGACATACTCGGGTTTGTTGCCTTGGGGAACT
GAGTCAGATGACCCCGGTGAGCCTTTTTGGATTGATATTATGGAGAAGCACGTTAAGGAG
GCTGTCCATAAGCCAAGGGAATTCTTGCAGGAAGTAGGAACCATAGGACTATGAAAACTG
GATTGCTGCTCCGCTATGTTGCTTTGATGATCCTGGTCCTCCTAGGCTGGTGGTTTTATA
GGCACATAAGCCCCGCGCTAATGACGTTGGTTGCGCTAGTCATCATGGGCGGAAGCACCG
TATGGGTCATTATGGCTCTCACAAGAAAGCCAAGTGAAGCGGCCCGAATAGCCAAATCTT
GGTGGCGCTTGATCTGGGATGGCTTCTGGGGACTGTGAGCTAATGTTACGTCCGCTAATT
AAAGTTCTCCAGCAGGCCGATTGGGACCTCTGCCTACCGATACTGGCAATCGCACCACAC
TGACCATCTTGGCAGGAAGCGAGAGCCACACCCATCCGGCAACCAACCATCACGGGCCAG
GCGCAACAGCAGGCCATCTGGCTGGACAACTACCCGGTGGCGCTGATCAATGTGCCGAGT
ACCGGCGTGCCGGAACTGGCCTACGTCCAGCCGGATCACCTAGGTACGCCGCGCGTGGTG
ATCGACCCGGTACGGAACGTCTCGATCTGGGAGTGGAGCAACAAGAGCGAGGTGTTCGGC
AACCAGATTCCGAGTGCCGACCCGGATGGCGATGGTGTGGCGTTTGAGCTGGCGCTGCGC
TTCCTGGGCCAGCAGGCCACGGATGCGAGCGGGTTGTTTTACAACTATAGTGGTTCGATC
AAAACATCAAGGGCGACTCTGCCGCTGACTCCGCTGCGGATCAGTTGGCAAATCGCCTCG
GACGATCATCTGGACAAATGAGTCGTACGGGGAGTTGCTCGCAGATGTGCGGGAGCTATC
GTCCCGGTGGAAACTTCCCCTACTGATGATTTGGACGCCTCAAATGTACGCTCCCAAGCT
GCTCCCAGTCGTGATGCTGTCAATCGCACTTTCTGGTTGCATGGAAGTTGCCAGCACCGA
GTATGCAGACCGCAATCAAGCCGTCTCAAGACAAGCAATCGGTGAATCGAAATGGTTGCC
TTCATGGTTGCCTGAGGATGCAGTCAACATACGCGAGTCGCACGACATGGACACAAATGA
ATCATGGCTGGTTTTCCGCCTGACCAGCGGGGTTCTTGCTTTGCCCGAAGAATGTAGGCT
GGTGAGCAGGCCGGAGATGTCCGACGCGCGAGTCATGCGGAGATTTCCTCCGTTTGCCCG
CAACGCGTGGTCGCGAGCGTCAAGCTATGGCGGCAAGTTCTATCTGTGTCCGGAGGGAAA
TGCTGGCCGCTGGGTCATGCGCGATGAAGAGCTGGGCCTTGTTTACAGCGGAATAAAGTT
ATAGGTGGCTGGGCGGTCTCACCCAGTAAGCGAAATGCGTGAGTGGCACGTGGCGATCTC
CTTTCCCGGTGCCTGATTCGGCACTTTCCGGCCGAGCGTCGTGTGGGTTCGGGTATGTGT
CAAATCGACCTTGCCACTTGTCCGTGTTCACGAATGGGAGGGCCGTGTAAGAAGATCGGA
TGGTCCGGCAAGCTTCAAGCACCCAGGCGTTCGGCAGGAAGATTGCTGGGCCGCGGTGAC
GACTGTGCGGGAGGACCTATGGGATATCGGCTCCATGGTCTATTGTGGCTGCAGCGCAGG
CGGTGGATAGAGGCGAAGGGAAATGAAAGACAAACTGAGAGAAAGAGAGGCGCTGTCGCC
AACTGGCTTCTATGACCGATACTATGCGGAGAGTGGCCTGGATCAGGAAATCGTAGTGGA
GCTGCTGGAGCATGTTGCAGACGAGCTTCGTTTGCCCTCCGGGAAGCTCCGTCCTGGAGA
TCGATTTTCGAAGGAACTGTCGCCTGGTGAAGCTCATGGTTGGGACTCGGGGTATGGGGT
GTTGATATTCGAGCTTCAATCGCTCGCAAAAAAACGTGGTATTGCAGTCGATCGGCGGGT
GGATTCGCTCGACGACTACATTCGTATCATGGCGGGTATCTATTGATGAGATTGATGCGT
CCCTGAATGGCCATCGGCGTGAGACGTCGCAGTGCGTACTGAGGATTCGGGGATGCCAAA
GTGAGGTGTGCCGCCGCTGTCATGACCGGTCTGGTTCTGGCGGGCTGTGCAACATCGGGT
GGCGATATGGTCGTGCGCGTCTCGGGAAGCGTGCCGCCAGGTCAGGGTGACGTTCGCGCT
CTAGATTGTGAGCTGAGTATGCTCGGGGAGGACGAAGGTGTAGTTTCGTCGAAACCGGTT
GGAAGCACATTCTCGGTCCCCATGATGGTCGTTGCAGGGCCGGAACCCAGAAGCTACCAA
TTCGCCGTCGAATGCAGGGATGGCCGGAGGTTCGCATCCAAAGAAGTACAGATCAGTAGT
CGGCGGTCATATGCCCGGGATCTCAATCTTGGGGAGCTTCAGGAGCGGTGACCGGCGATC
GTCCTCGCGCATCCCAGAGCTCTGATGGGGAATCTAGTCCATGAGATTCATTTACGTGTT
GCTCCTCATCCTTCTCACAGGTGCGGCGCTGTTTTCATTTCGCAAACTCCAACGAGGTGA
GCTGGGCGAGAAGCCGGTTTATGCCGCTTTGCAAAGCGCCGAGCTGGAGTACAGACGCCA
GCCGGTTGGCGACCTGATCTATGAAGAAGGGGGCGGGCATCTGCTCGCGGGGTTCTCTGT
AGACGCGCAAGCGAGGGTTTGGGTTGCGTTGGACACAACGAGGGACAATGGGGATCTGTT
TGTCGTCCCTATGCACGGGGAACAGAGAATCCCTTGTCAACTCGTCGATCAACTGGTGTC
GGCCAATGTTGGATCAGCACAGGCTAGGCACGCGTTGAAGGCGTCTTGCGTGAAGTAGGG
CGTTGCGAGGCTGAAGAAATACCCCGTACACGCCGCAGCAATGATGGCGGCGGTGATTCG
GTCGTTCTGTTGTATGGGTTTGGGGAATTCCAGTAGATGAAAGATTTCAACGCGCTCGAA
TGGTGTGACGCCACGTTGCTGGCTATCAACATCGATAGAAGGAATCCAGGCGTATGCGAT
GAGGTAAAGGTCCACGTGCGCTGGCCGGACGGCCGGCAGGCAACCGTCTGCTTCTCGGAA
GCCTACGGGTGCTCGGCGCTCATGAACTTCGGCGTACTGGGGGAGGAGGGAATAGAGTTC
GCCAGGGTCGAGGACGACGAGCCGGGGCTTGCTCATCTTCTTGATCGTTGGAAGGCGGTC
GGCTATCCGTTGTCCGGCCTGAAGTGTTTCCGTATCGAGACCACCTCGACCGGAAGCGTA
ATTCTTATCTACGCCAGGACATGGCGGATCGAGCATCTGCCGATGGCGGGTGCAGTGCCC
TGAAGGACATTCCGTGCCCAGATTCCTCACGCCCGACAAGGTCTCCCTCATTCAGGGGAA
GCGGCCTGAGAAGACCGAGCGGAGATGTGCTTGGGGTCATGATTTTTGACTCTGCGGCGG
CGTTGGCCGCCACACCTTGCATATTGGGGCCTTGATGATGGTGAGGATCCTGACAGCACT
ACTTCTGATTGGAGTCGGACTTGGATTCTCTGGCGGCGCATGGGCTCTAGGAAAGCGGCC
CTTCAAGATGATCCAGTTCTGTGTGCATGACCAAGACGGCTTGAAGCGGTTCAAGCAGAC
CCTCAGCTCTATCGCCAACGACGAAGGAATGCAGTTCTTTGATGGCAGCGCTGAATTGGA
TCGCCAGCTTGCCAGGGCAAAGGTGGACATGAAGCGCCCCGTCGTCTACGTCGGAGTGAA
GCGGGAAGATGGCTCTGGACTGGAGGCGGGGAACCTCGGATTGGATCGCTTCGAGATAGC
TATCGGCTTTTCTGAAGGGAAGATGCCCGCCGAGGCACGGTCATTTTCTGTCCGCGTCGA
ACGCGCTTTGGCAGAGCGCTGGAATGTACACGCGATTCCCCCGGACAAGGGCGCTGCGCC
GACGGCGTGTCGGGCGGGAAGCGATCCTCGTTGAATGGCATTGCAGATGGCCTTCACCCT
TCGGGCTGCAACCGCCCCACCGCCTGGGCGCACAACGACTGGCAGGCCATGACCAACCCC
TCCATCACCCGGTCGCCCACGTACTGCCCGGGTTCGCCGTTCTGACGGGTGCGTTCGGCC
GCCAGCAGCATTTCCAGCACCACCCGCAACCCGCTCAACGCGCAATCGGCGTCGGCCAGG
GCCAGGCAGCGCCCGGGCAGCTGGTGACGCTCCGGCCAGGGTTGTCCGTCGGCCGCAGCA
CCGGAGCCGATGCGGTGGAGATTGGCAATGAAGGTGTTCCTGTCCACTGTTGGCGCAGCC
GGAGGCGAACCGTCGTCGCCGGCGGTGCTGCGGTGGGCGTGCAGATGCGGGAGGTCCGAT
TCGTTCATGGCAAGGCTCCGTGCAGGGCAATCGGTAGCCGCCACCCATAAAAGTGGCGGA
CGGTACGTGGTTCGAACACCGGGTTGATGTCAGTCCGGTGGGCCCGAAGGCCCCCACGCA
CCGCCCGCCATAGCCGGCAGACGGATTGCCAGCCGGCGCCACGCTAGGGTGGCGCCGGCT
GGCAAGCGCATACATCAACATCAACTCGGGTGTTCGAAGCCCGGCCACCCTTTTCCGGTG
GCACGCCATCTGAGCCCCTGGCGCTGTGCAATGCCAATCAGAAGAGTTGTAAACATCACT
CGATTGGAGACGCTTTTGACATTGTCCTACGCTGCTAAGCCCCGCCAGTGCTGGCTGGCG
TAGTGATCCGCCCGCAACGTGCAATCTGCGACATGTGTCGAGGTTGTCACGGCGAACGGG
ACGGGCGGGGAGGGCCTATCACGACAGGCGGCGCCAATTCAGCCTGCGGGCTGTCCCGGG
TTGACGCTTTCAACGCCCCAGCGCACTCTGCGGGTTGGGGTCGACAACCCGTTCAGGGGC
AGGGCTGCAGGGTGGTACCAGGAGGCGGAACAGCCATGAGCCAACTCACCGACAGCTTCG
GACGCAGCTTTCCGTACCTGCGCTTGTCGCTCACCGAAGCCTGCAACTTCCGGTGCAGCT
ACTGCCTGCCCGACGGGTACCAGGCCGACGGCCGCCCGCGTTTCCTGCAGGTGGATGAGA
TCGGCCGCCTGGTGCGGGCCTTCGCGGCGCTGGGCATGAGCAAGATCCGCCTGACCGGCG
GCGAGCCCAGCCTGCGCAAGGATCTGGATGAGATCATCGCCACCGTGGCGGCGGTGCCGG
GCATCCGCAAGGTGGCCATCACCACCAATGGCACGCTGCTTCCGCGGCGCCTGCCGGGTT
GGCACCGGGCCGGGCTGACCGCGCTGAACGTGAGCATGGACAGCCTGCAACGCGAGCGTT
TCCACACCATCACCGGGCACGACCGCCTGCCGGAGATCCAGCAGGGCCTGGCCCTGGCGC
AGGCGTTGGGCCTGCCGGCGATCAAGCTCAACGCGGTACTGCTGCGGGGCCTGAACGACG
ACGAGCTGCCGCAGTGGATGGACTACCTGCGTGACCGCCCCTTCAGCGTGCGCTTCATCG
AGCTGATGCGCACCGGCGACAACGAAGCCTATTTCCAGCGCTACCACCTGCGCGCCGACG
TGGTGGTCGAGCAGCTGCTGGCCGCGGGCTGGCACGAGCGTCCGCGCGCGGCCGACGCCG
GCCCGGCGCGCGAGTTCGGCCACCCCGACCATCGCGGCAGCATCGGCATCATCGCCCCGT
ATTCGCGTGACTTCTGCAAGGGCTGCAACCGCCTGCGGGTGACCGCCAAGGGCGACCTGC
GGCTGTGCCTGTTCGGCGAGTTCGGCGTACCGCTGCGCCCGCTGCTGCAGCGCGATGAGG
ACCACGACGCGCTGCTGGCACGCATCACCACCCAGCTTGGCCTGAAAGCGGCCGGGCATG
GACTGCACCAGGGCCAGACCGGGCTGACCCCGCACCTGGCCTCCATCGGAGGATGAGCAA
CACGATGAGTGGGGAATTGAACGCGGCCTTCCACATGGCCGATGTGCGCAACAAGCGCAT
CAGCCGCCGCCGTGCGGTGGCGGTGGGCGAGCTGCATGCCGGTCCAGTGGCCTATCCGCT
GATTGTCGAGCGCCGCCTGCCCAAGGGCGATGCGCTGGTGATGGCCGAGATTGCCGGCCT
GCAGGGCGCCAAGATGGCCTCGATGCTGATGCCGCTGTGCCACCCGCTGCCGCTGGAACT
GGTGCAGGTGTTCTGCGCGCCGGTACCGGAACGGCAGGCGATCCGCGTGTGGTGCGAGTG
CGCCAGCGAGGCGCGCACCGGCGTGGAGATGGAGGCACTGGCCGGCGTCAACGCGGCGCT
GCTGACCCTGTACGACCTGAGCAAGCCGGTGGAGCCGGCGTTGCGCATCGAAGGCATCCG
CCTGCTGTTCAAGGAGGGCGGCAAGCGCGGTGTCTGGCTGCACCCGGACGGCATGGACGA
GGCCGAGCGTGAGCGGTTCAAGCCGCGTGCGCCGAAGGGCCTGGAAGGCGCGGCCTGCGC
GGTGATCACGCTGAGCGATCGCGCCAGCGAAGGCACCTATGAGGATATCTCTGGACCGAC
CCTGGTGACCGGGCTGAAGAAGCTGGGTGGCGAGGTGGTGGTCACCGAAGTGCTGCTCGA
TGGCATCGAGCCGTTGGCCAGCCGCCTGCAGTCCTTGGCCGCCGAGGGCGTGCGCCTGTG
CCTGTGTACCGGTGGTACCGGGCTGGGCCCGCGTGACCTGACCCCGGAGGCGCTGCGTTC
GTTGAATGCGCGGCCGGTGCATGGCCTGGCGCAGATGGTGCGGGCACTGAGCGCACAGCA
CACGCCGATGGCCTGGCTGAGCCGCGCCGAGGTGGTGCAGCTGGGCAACATGCTGGTGTT
TGCATTGCCGGGCAGCCCGAAGGCGGCGGCGCAGTGCCTGGACATCCTGGCGCCGGTACT
GGGCCACGCCCTGGCGATGGTCGAGGGGGATGGCCACGCATGATCCCCTACAGCGATGCC
TTGCAGCACCTGCTGGACGCGGCCACGCCGCTGCCGGCCGAACGCCTGCCGCTGCACGAG
GCCGCGGGCCGCACGCTGGCCCGTGACATCCACAGCGCACAGTCGCTGCCGCCGTTCGAC
AATTCGGCGATGGACGGCTTCGCGCTGCGCGCCAACGGCGCGACGTTCGAGGCCGGTACC
GAATTCGGGGTGCAGGGCTGGCAGGCGGCGGGCGATGCCGGTGCCGACGGCGGCGAGGGT
GCCTGGGAAATCATGACCGGTGCGCGCATGCCGGTTGGCCTGGATACGGTGGTGCCGGTC
GAGAATGTGGAGATCCTCACCAGCGAAGATGGACGCCCGACCCGCATCGCCCTGAAGGCA
TCGGTGAAGCCGGGCCAGAACGTGCGCCTGTGCGGCGAAGATGTGAGCGACGGCGAGCGT
GTGCTGCAGGCCGGGCAGGTGCTGGACATCAACGCGCGCACCTTGCTGCATGCGATCGGC
GTGGGCGAGGTGGCGGTGGTGGCGCGGCCAAAGGCAGCGGTGATCGCCACCGGCAAGGAG
CTGGTGACCGAGGCGGCGCAGGCGCTGGAATCCGGGCAGATCCGTGACAGCAACCGGCCA
TACCTGGTCGGCCGCCTGCAGGCCGCCGGTGCCGAGGTGGTCTGGCAGGGCACGGTGGGC
GATGAGGTGGCCGCCTTCAATGCCGTACTGGATCAAGCGCTGGACGCGGGTGCGCAGCTG
TTGATCAGCACCGGCGCGGTGTCGGCCGGCCGCTACGATTTCATTCCCGACGCGCTGCGC
GGCCGCGGTGCGCGCATCGTGTTCCACAAGGTGGCGATCCGCCCCGGCAAGCCGTTGCTG
TTCGCGGTGCTGCCCAATGGCACGCTGTATTTCGGCCTGCCGGGCAACCCGGTGTCGGCT
GCGGTGGGCCAGCGCTTCTTTGTCGAGCCGGTGCTGCGCCGCCTGCTGGGGCTGGCACCG
GAGCAGGTGCTGATGTTGCCGCTGCAGGCCGACGTGCGCACGCCGCCGGGCCTGCGCTTC
CATGCGCGGGCCCGGGTGGAAGTGGACGCGCAGGGCCGCCTGAGTGCGCGCGTGCTGGCA
GGGCAGGAGTCGTTCCGTTTGATGTCCATGCTGCAGGCCAACGCCTGGGTGGTGCTGGAC
GGCGAGGGCGGTCTCGCCCCTGCCGGCACGCCAGTGCGCGTGCAGGGCTGGGGTCATCAG
GACCCTGTGCAGCTGGCGAGCCAGGAGCCGTGATGAGACAGGTGAATCTGCAATTGTTCG
GTGCGTTTTCCGATCTGGATGCCAGCCGCGAGATCGCCGTGGATGTAGCCGGTGGCACCG
TGGCCGATCTGCGCCAGGCGCTGCGCGAGCTGCTGCCGCTGCGTTGGCCGGGTTTCCGTG
CCGGCTTGCTGGATTACTCGGCATTCGCCGACCAGCAACGCGTGCTGCGCGACCACGAGG
CGCTGCCCGACGATGGCCGGGTGGCGATCCTGCCGCCGGTGAGCGGGGGCTGAGCGATGA
GCGAGACGATCATCGCCAAGGTCGTGGACCGCGCGCAGGCGGCAATCGATCCGGCCGAGG
GCATCGCGGCGGTTTCCGATACGGGCTTCGGCGGCATCGACGTGTTCATCGGGAAGGTGC
GCGACGTCAACGTGGGCCGGCGGGTGACCGGGATCACCTACGACCTGTTTGAACCGCTGG
TGCTGAACGAATTCAAGCGCCTGGCCGCCGAGGTCGAAGCCACGTTCGGTCCGAAGCTGA
AGCTGTATGTGGCGCATGCCAAGGGCCGGCTCGGCATCGGCGAGGTGGCGGTGGTAGTGG
CCGCCGGCAGCCCGCACCGTGACGAGGCGTTCCGCGCCTGCCGGCAGTTGATCGAGGTGG
TCAAGCACCAGTGCCCGATCTGGAAGCAGGAGCATTACGAGGACGGCGACAGCGCGTGGA
GCGAGGGTTGCAGCCTGTGCCATGCGGACGGCGAACCCGGCCATGACCATGCGCACGATC
ACGAACATCCCCATTGATGGCATCGTGCTGGCCGGCGGCCTGTCCAGCCGGATGGGCCGC
GACAAGGCGCTGCTGCCCTGGCACGGCCGCACGCTGCTGGAACACATGCGCGGCCTGCTG
CTGCAGGCCGGCGCCGGGAGGGTATGGGTGAGCGGCGACTACCCAGCTTTTGGTGGCATC
CCGGACCGGGTCGCACGCTGCGGCCCGCTGGGCGGCCTCTACAGTGTGGCGATGCAGATG
CCAGACGGCCCCGCCTGGGTGGTGCCGGTCGATACGCCGCGGGTGACACCCGCGCTGTTG
CAGCGGCTGCAGGCCGATCAAGGGCGTGCCTGCACGGTATTCGACGATGAACCGTTGCCG
ATGCGGTTGCAGATCGATGATCATTGCCGCCGCGTGCTGCAGGCCTTGATCGATGATCCG
ACGGCGCGCCGTTCACTGCGCGCCCTGCAGGAACGCCTGGGCGTAATCCGGCTGCCATTG
GCACCGGAGGATCAGGCGTTGCTGCTCAACTGCAACACCCCGTCGGAATGGGAGTCCATC
ACAGCATGAAGGTCCAGCTGCAACAGCAATCGATGCGCCTGCGCGTGGATGAAGAAGAAC
TGGCAGGATTGCTGGCCGGCGAATCAGTGGAGAACCTGACGCGCTTTGGTGGCAGCGGTG
GCTGGGGCGTGGCGCTGTCGCTGCATGCCGGCGATCAGGCGGTGCTGCTCGATGGCGGGA
CATTCTGCCGGTTGGTACTGCCTCGCCAGGCCGTTGAGTCGCTGGCGGGCAGGCTGCCCT
GCCGGGATGGGCTGGGCTTCGGTATCGCGTTGGATGACGACAGCATGCTGCAGCTGCAGT
TCGACGTGGACGTGCGCGACAGCATGCGGCAGCGTGGCCCGCAGCGGCGTTCCGAACCCG
CGCCAGAGTAGGTGCACGTTGCGCAGGGCCGGGCGGTGCGCTGTCGTATGATGAGGGCCT
TCGTTCCTGCCTCGCTGCAATGCCTCTGAACCCCTCCGCTCCCTCTGCGTCCCGGCCGGC
CACGCCCAATCCGGCAGCGGCCGACGACGGAGACGCGCTGCACTTCTGCAGCACCTGTGC
GTTCTCCGACGCCTGCATGTCGCAGGGCTACGACAAGACCGCGCTGGGCGAACTGCATGT
GCTGGTCGACCACGTCGGCCCGTTCCAGGCCGGCGACTACCTGTTCCGTGCCGGCGATCC
ATTCGACTCGATCGCCGCGGTGCGTGCCGGTATGGTCAAGACGTTCGTCGATGACAGCCA
GGGCAACGAGCAGGTGCTGGGTTTCAGCCTGCCGGGCGAGGTGATCGGGCTCAATGCCAT
CCACGGCGCGCGCTTCCCTTGCAACGCCGTGGCCCTGGACACCGTCTACCTGTGCCGGAT
CTCGTTTCCGCGATTGAGCCTGCTGGCCACGCGCATGCCGGGGTTGCAGGCGCGGCTGTT
CAGCCTGCTCAGCGCCGAGATCGGCAAGGTCGCCACGCTGGCCGCCAACCATCGCACCGA
GGAGCGCATGGCGGCGTTCCTGCTGGATCTTTCCGAGCGCTATGCCCGGCGCGGATTCTC
CGCCACCCGTTTCAACCTGAGCATGGCCCGCACCGAGATCGCCAACTACCTGCGGATGGC
GCCGGAGACGGTGAGCCGGGTACTGCGCCGCTTGAGCGACGACGGTGTGATTGCGGTGAA
CCAACGTGAGATGCTGTTGCTGGACCCGGACCGGCTGGCGGAACTGGCCGTAGCCCGGGA
CGCCGGACTGGACTGATCAGGCAGGGGGCTGGGCATGAAGCGAGCGGCATTGTTGTGGCT
GGGCCTGCTGGCCACGGTACCGGCCTGGGCGGCCGACCTGACGGTGTCGGCGGCGTCGAG
CCTGACCGAGAGCTTCCGCGAACTGGGTGCGGCCTATGAGAAGACGCATCCGGGAACCAA
GGTCGATTTCAACTTCGCCGCCTCTGGCGTACTGCTGCAGCAGATCAGCCGCGGCGCGCC
GGTGGATGTGTTCGCGTCGGCCGATGAAGCCACCATGGACCAGGCCCAGCAGCAGGACCT
GCTGGCGGCCGGCAGCCGCGCGGTGTTCGCGGTGAACGCGCTGTGGGTGGTGGCGCCGCC
GCAGGCCAGGGCCGCGCCGCGCAGCTTGAAGGACCTGGCCGGTGCCGGCGTGCAACGCAT
CGCACTGGGCAACCCGGACAGCGTGCCGGTCGGCCGCTATGCCAAGGGCGCGCTGGAAGC
GGCCGGCCTGTGGCCGTCGGTGCAGGGCCGGATCATCACCACGCAGAACGTGCGCCAGTC
GCTGGATTACGTGGCGCGCGGTGAAGTGGATGCCGGCTTCGTCTATGCCACTGACGCGCA
GGCCATGCCGGACCGGGTACGCCGTGCCTTCGTGGTACCGGTGTCCGGGCGCATCGCCTA
TCCGCTGGCGGTGACCAGGGCAAGCGCGCAGCCGGCAGAGGCCAAGCGGTTTGTCGCCTT
CGTGCGTTCGGCGCAGGGCCAGGCGATCCTGGCCCGGCACGGATTCGGCAAGCCCTGACG
CATGGATCTGGACTGGAGTGCATTGGGGTTGTCGCTGAAGGTGGCCGGCTGGGCCACCGC
GATCAACCTGGTGCTGGGCGTGGCGCTGGGCGCGCTGCTGGCGCGTCGGCGCTTTCCCGG
CCGTGAGCTGCTGGATTCGCTGTTGACCCTGCCGATGGTGCTGCCACCAACGGTGCTGGG
GTATTACCTGCTGGTGCTGATCGGTCGCAACGGCCCGATCGGCGCGTGGCTGCAGTCGTG
GTTCGGCATCAACCTGGTGTTCACCTGGCAGGCTGCGGTGATTGCGGCGGCGGTGGCTTC
GCTGCCGCTGGTGTTCAAGCCGGCACGCGCGGCGTTCGAGGAAGTGGACGGACAGCTGGA
GCAGGCCGCGCGGACGCTGGGTGTGTCCGAAGCGGCGGTGTTCTTCCGCGTCACGCTGCC
GCTGGCCTGGCGCGGCATTCTTGCCGGCCTGTTGCTGGCGTTTGCACGCGCGATGGGTGA
ATTCGGCGCGACGTTGATGGTGGCCGGCAGCATTCCGGGCCGGACGCAGACGTTGTCGAT
CGCCATCTACGAGGCGGTGCAGGCCGGTCAGGACGGCAAGGCCAATGCGCTGGTGATCCT
GACCTCGGTGGTGTGCATCGTGATCCTGTTGCTGGCTGCGCGGTTGGTGGGCGGACGTCG
CCGGGAGCTGCGTGATGTGGCTTGACCTGCAGGTGCAGCGTCGCCTGCAGGCGGCCGGCC
AGGATTTCGTGTTGGACGTATCGCTGCAGTGCACGCAGCGGCAGGTGGTGCTGTTCGGAC
CCTCCGGCGCCGGCAAGAGCTTGACCCTGAAGGCGGTGGCCGGACTGCTGCGGCCAGGCC
AGGGCCATGTGCGCCTGCAGGGGCAGACCCTGTTCGATACGGCCACCGGCGTGGACCTGC
CACCGCAGCGCCGTCGGCTGGGCTACGTGTTCCAGGATTACGCGTTGTTCCCGCACCTGA
GCGTGCGCCAGAACGTGGCGTTCGGGCTGCAGAAGGGATGGCTGAATCCGCGGATCGGCC
AGCGCTTCGACGCGGTGGAACAGTGGTTGCACGCCTTCCGCATCGACGCGGTGGGCGATC
TGCTGCCATCACAGATTTCCGGCGGTCAGCGCCAGCGTACCGCGCTGGCGCGCGCGCTGG
TGACACAGCCGCAGGCGCTGCTGCTGGATGAACCGTTTTCCGCGCTGGACCATGATCTTC
GCCATCATCTGCGCCAGGAGCTGGAGACCGTGCTGGACAGGACCGGCATTCCGCTGCTGT
TGATCAGCCATGACCCGCAGGATGTGGCCATGTTCGGCCAGCAGGTGGCGCGCGTGGTGG
ACGGCCGCATTGTCGACGGTTGACGTGCACCTGTAGAGCCGAGCCCATGCTCGGCAGCTC
TGCGCGACAACGCCAACAGCAGCCGAGCGTGGGCTCGGCTCTACAGGATCAACGGATCAG
TACAATTCACAGTGCGTGCGGCCTTCATTGCGCAGCGTGTCCCAGTGGCCTTCGCCGCCG
ATGGCATCGATGGCCTCGCGCACCGCGCTTTCCAGGTGGCGCTTGTTGCCGCACAGGTAC
AGATGCCCACCGCGGGCCAGCACATCGCGCACTTCATCGCCGCGCTGCTGCAGCACATGC
TGCACATAGATCTTTTCGGCGCCATCGCGCGAGAACGCGGTATGCAGGCCGGCCAGCACG
CCACGCGTGCGCCAGTCCAGCAGCTGGTCACGGTACAGGTAGTCGTGCTGGCGGTGCTTC
TCGCCAAACACCAGGTGCACTTCGCGTTCGCAGGCGTTGGCCTGCAGTTCCTGCAGCAGG
CCCATCAAGGGTGCGATACCAGTACCGGTACCGACCAGCAGCAGCGGTGCCTCGCCGGTA
TCGGGCAGGTGGAAGCCGGGGTTGGAGCGGCAGTACACACGGGCATGGTCGCCTCCATGC
AGGAGGCTGCCGGTGGCAGTGCCGAAGCGTTCGCGGCCGCGCAGGGTGTAGCGCACTTCG
CGCAGGCACAGGCTCAGCTGGTCGTCGCACGGGTGCGAGGCGATCGAATAGGCACGCGGC
AGCCGCGGTGACAGCAGTTCGCGCAGCCGGGCAAGCGGCACGCTGTCCGGCGTGGCGTGG
TCCTGCAGCACGTCCAGCAGGTCCAGGCCGTGCAGGTAGGCGTCCAGCTCGCGCTTCTGG
CTGACCTTCAGCAGGCCCTTCAGTGCCTCACTACCGCCCAGCCGGGCCAGTTCGCGCAGC
ACGCCCTTGCTCAGCAGGCGCAGCTCGCGGTCGTGCAGGGCGGCCACGGCGGCGGTGTCG
CCGTACCAGGTGGCCAACGCCTGCAGCAGGGCAGGATCGTTCCCGGGTACTACGTGCAGG
GTGTCGCCCGCGCGATAGGCCATGCCACTGCCGGCAATGTCCAGTTGCAGGTGCCACGCG
GCCGGGTCGCTGCTGTTCAAGCGGCGGCGTTCGAGGATGCGCGCGGCAAAGGCATTGTCT
TCGCCATAGGCGGTGACCTGCAGGTGCAGGTGCTGGCCAGCGCTGAGGTCACCCTCCAGC
ACCTGGCCCAGCACCGGCTGCCATTGCTGGAAGAACTGCTCGTAGCCCAGATCGGCGTCC
ACCCGCTGCAGCAGCGGCTGGGCCTGGCGCTCGCTCAATGCAGCATCCAGCGCCTTGGTG
AAGCCGCAGAAGCTCGGGTAGCCGGTGTCACCAAGGCCGAACACCGCATAGCGCAGGCCG
CGCAGCGTCGGGGTCTGGCGCAGTGTTTCGAAGAACTGCTCGCCATTGGCCGGCGGTTCG
CCATCGCCGAACGAGCTGGAGATTGCCAGCAGCACATCGCCTTGGCCGAGACTGGCCACG
TCGATGTCGTTGAACGGGAGTACCTGCGGCCCGTGCAGCTGCAGGCCCGCGCCCAGGCGC
TGGGCCAGGGCGCGGGCGTTGCCCGACTCGGACGCAAAACCCACCAGCAGGCGGCTGAAG
GGCGTACTGGTCGGGAGAGCGTTCACGCGGCCTCGTAGAAGTCGTCGAACTTTTCCTTGC
TGAACTCGACCAGGTCGTAGTTCTGCATCAGGTCGTTCACCACGCGGCGGATGCTGATGT
ACGAGGTGATGTTGCCGTCGGCGTCGAACAGCGGCTGCACGGTGGTGTCGACCACGTAGA
GCACGCCGCCTTTGCCAAGGTTGGGCACGATGCCGGTCCAGGTCTTGCCGGCCTTGATGG
TGTCCCACATGTCCTTGTAGACGGCCTTGGGCACGTCCGGGTGGCGCACGATGCTGTGCG
GCTGGCCGATCAGTTCCTCGCGGGCGAAGCCGGTGAGCGTGCAGAACAGGTCATTGGCGT
AGGTGATGTTGCCCTGCATGTCGGTGGTGGAGATCACCATGACGTTCTGCATGGCGTTCA
GCAGCTGGGCGTTGTCGGGGGTGTAGCTCATCGCAGGGTCCTTGTGGATGCCGGCAGTGC
CGGCGTGTTCGGGTCCTGCATAGAAATACGCCCGCGCGGCGGCGGGCGGTTTGACATTGG
TCAAGCGCGTCGCTCGATGGCCTGCGACCGGGTGTCGCAGGAAGAATCCCTGTAGAGCCG
AGCCCATGCTCGGCTCCCGGGGCAAACGGGATTGCCGGCAGCCGGGCGCGGGCTCGGCTC
TACAGGAGAGACACGGGCAGGAGGCGGGCGCCTGTCATGTGTACTGAGCTCATGACGCCT
TGTCACAAAGAAATCGCCATGGCTTCACGGTTGATTGATCGCATGGAGGGCTATTGTCGT
CCTGAGCCTCTCGCTGACGTCCCCCACGTCCTGCGTCGACTTCCTTCCCAGCACAAGCGC
CCGTCCGGGCGCCGCTGGCGTCTGTCTGCCTGAAGCATCCGAGATCATCCCCATGGCCCG
CGCCGCCCAGTCCGCTTCACCCGTTGCGATCTCTCCGCTCACGCCCGTGCCGATCGGCAC
TCGCCGCGGCCACTCGCAACCGTTGGATCTCCCAGAACTGGTGCAGCGCGTGCTGTTCGT
CGCCACCGAGATGGCTGACTTCATCAAGGCCGGCGGACTGGGTGATGTGGCCGCGGCGTT
GCCGCGTGCGGTGCGCGGTGCATGTGATTCGCGCGTGCTGCTGCCCGGCTACCCGGAGGT
TCTGCAGCGCCTGCCACAGCTGCGACCGGTGGGGCGGGTCAGCGCCCGAGCCGGGTTGCC
CGCGTGCACGATCGGCATGGCGGTGCAGGCCGACGGCCTTCCTATCTACGTGCTGCTGTC
GCCTGGGCTGTACGAGCGCGAGGGCTCGCCCTACGTGGATGGGCAGGGACAGGAGTGGAA
AGACAACGCGGTCCGCTTCGCCACGCTTTCGCATGCGGCTGCGGAGATTGCGGCCGGGCG
TGCCGGGCTGGACTGGGCGCCGCAGCTGCTGCACCTGAATGACTGGCCGGTGGCCATGGC
TGCCGCCTACGTACGTTGGGACCGGACAGCCGTGCCGACCCTGCTGACCATCCACAACCT
GGCCTACCAGGGGCTGTTCCCCTACGCGCTTGCGCCGGTGCTGGGCGTGCCGGCCGAACA
CCTGGATGAACTGCACTTCCACGGGCAGATGTCGTTCCTGCAGGGCGGCATCACCAATGC
CACGCGGCTGAACACGGTCAGCCTGCGCTACGCGCAGCAGATCACCGCCCCGGATGACGG
CTGCGGGCTGCATGACCTGTTGGCGCGCCGGGCGGCCGGCGGACACCTGAGTGGCATCGT
CAACGGCATCGACGCCAGCTGGGATCCACGCCGCGACATCCACCTCAAGGCCCATTTCGG
CATCGGCGAATGGACCGGGCGCGCCACCAACGCGCATGCGGTGCGCAAGGCGTTCGGGCT
GGCGCCGTCGACCGGCCCGCTGTTCGCGGTGGTCTCCCGCCTGGTGCACCAGAAAGGCCT
GGACATCACCTGCGATGTGGCACCGCAGATCGTGGCGGCCGGCGGCCAGCTGGTCATCAT
CGGCGGCGGCGAGCCGCAGGTGGAAGCGCAGGTGCAGGCGCTGGCCCGGCGCTACCCCGG
ACGGGTGGGCGCATTCATCGGCTTCGAAGAGGCGCTGGCCCGCCAGATGTTTGCCGGCGC
CGACTTCCTGCTGATGCCTTCACGCTTCGAACCCTGCGGGCTGAGCCAGATGTACGCGCA
GCGCTTCGGCTGCCTGCCCATCGCACACGCGACCGGCGGGCTGGTGGATACCGTCGAGGA
TGGCGTGACCGGATTCCTGTTCCACGGCGCCAATGCCGATGGCCTGCGCCGCTGCGTGGA
ACGGGCGATGCGCACCTTCCGCCTGCCCGGCCTGCTGCAGGCCATGCGCCGCGCCGCCAT
GCTGCGGCCGGGTGGCTGGGATGCGGCCGGTCGCGCGTATCTGGCCCTGTACCAGCAGAC
CTGCCAGGTGGCCGCATGAGCCACGACAGCCTGCATCTGGCCGCCCTGGAGGATGAAGCG
ATCACGGAGACGGGATTGGATCAGCGTATCGCCCCGGCGCTGCAGGACCTCGTCCACGCG
CGCCCGGCCGATGCATTCGCCTGGCTGGGCCCGCATCGCCAGCCAGAAGGCGGACGCCAG
CTGCGCGTGCTGGTGCCGCATGCGCAGCGCGTCGAGGTGATTGCAGACGATGGGCGGCGC
TGGAACCTGTCCCCTGGCCCGTTGCACGGCCTGTTCGAGGGCGCGGCCGGTGACGCGGCG
ATACCGCTGCTTGCCCTGCATTTCGAACAGGGCGTGGAGCAGGTGCACGATGCCTATGCG
TTCGGTCCACTGTTGGACGAAGCCCTGCTGCAGCGGTTCCATGCCGGTGATGCCGATGCG
GCGCGGCAGCTGGGTGCGGTGCCGATGCAGGTGCAGGGCATTGCGGGCGTGCGCTTCGCG
GTGTGGGCGCCCAATGCCCAGCGGGTCGCCGTGGTTGGCGATTTCAACGGGTGGGACGGC
CGACGCCATCCGATGCGGCTGCGTCACACCGCCGGCGTGTGGGAGCTGTTCCTGCCGGGC
GTGCAGGCCGGTGCCCGCTACAAATTCCGCATCGTCGGCGCCGACGGCCGGGTGATGCCC
GACAAGTTCGATCCGATGGCGCGCTGGGCCGAGCTGCCACCGGCGACCGCATCGCGGGTG
CCTTCGGCTGGGCAAATGGAGTGGCACGATGATGCTTGGTTGGCGGCCCGCCGCCTGGCC
GGAACCTGCGCACCGCTGTCGATCTACGAAGTGCATGCGGGTTCCTGGCAGCGCAGCGAC
GATGGTGCGCCGCTGGACTGGGATGCCCTGGCCGACCGGTTGATTCCGTACGTGGCCGGT
CTTGGCTTCACCCATATCGAGCTGTTGCCGGTGAGCGAGCATCCCTTCGGCGGTTCCTGG
GGCTATCAGCCGCTGGGGATCTACGCGCCGACGGCACGCCACGGCACGCCACAGGCCTTT
GCACGCTTCGTGGACCGCTGTCACCAGGCCGGCGTGGGAGTGATCGTGGACTGGGTGAGC
GCGCACTTCCCCAACGATGCGCATGGCCTGGCCGGGTTCGATGGCACCGCGCTGTACGAG
CATGCCGACCCGCGCGAAGGGGTGCACGCCGACTGGGACACGCTGATCTACAACTACGGC
CGCAACGAAGTGGCCGCCTACCTGATCGGCAGTGCGTTGGAGTGGGTGGAGCGCTTCCAT
GTCGACGGTCTGCGCGTGGACGCCGTAGCGTCGATGCTGTACCGGGATTACAGCCGTGCC
GAGGGGGAGTGGGTACCCAACGAGCAGGGCGGGCGCGAGAACCTGCAGGCGGTCGCTTTC
CTGCGGCGGATGAACCAGACGCTGCGGGAGCGCTTCCCGGACGTGCTGGTGATCGCCGAG
GAATCCACCGCGTGGCCGGGGGTGACAGCGCCGGTGGAGGAGGGCGGGCTTGGCTTCACC
CACAAGTGGAACATGGGCTGGATGCACGACACCCTGCAGTACCTGGGGCGCGATCCGGTC
CATCGTTCGCATCACCACAGCCAGATCAGCTTCGGCCTGGTCTACGCCTTCTCCGAACGG
TTCGTGCTGCCGCTGTCCCACGACGAGGTGGTGCATGGCAAGGGGGCGCTGCTGGCCAAG
ATGGCGGGCGAGCCGGCACAGCGGCTGGCCCAGCTGCGCGCGTATTACGGCTTCATGTGG
GCGCACCCGGGCAGCAAACTGCTGTTCATGGGCGGCGAGTTCGGCCAGGGCCATGAGTGG
TCGCACGATGCGGCACTGGACTGGGCACGGGCGGCCAGCAGCGAGGGCCAGGGCCTGTCG
CGCCTGGTGGGCGACCTCAATAACGTGCTCCGCGCCGAACCGGCGTTGCATCGCGACGAA
CGCGACGAACGCGGCTTCGACTGGAGCGTGGCGGACGACAGTCGCAACAGCGTCTACGCC
TTCATCCGCCGGGATCCTGCCGGCAGCGGCCGCACCCTGCTGGTGGTGAGCAACTTCACC
CCGCTGCGTCGCGACGGCTACCGGGTCGGGGTGCCGCAACCGGGGCGCTGGAGCGAACGG
CTCAACACCGACAGCGCGTATTACGGTGGCGGCAATGCGGGAAACCTCGGCGCAGTGCAT
ACCGAGCCGAGGCCGATGCACGGCCACGCGCAGTCGCTGCGGCTCACGCTGCCGCCGCTG
TCCACGCTCTACCTGCAGGTTGATGCATGACCACAGTGGCCCCGCGCCTGGGCGCTTGGC
CGGTGGCCGGTGACGGGGTGGAGTTCCGCGTGTGGGCACCGGGCGCAAGGACGATGGCGC
TGTGCCTGCAAGGCACCCAGCGGCCGATGCAGCGCGACCCGGACGGCTGCCACTGGCTGC
GAATACCGGCATCGCATGGCGACCGCTACCGGTTCCGCCTGCCTTCTGGCCAGGACGTGC
CCGACCCGGCCTCGCGCTGGCAGCCGGACGGCATCGACGGCGACAGCGCGGTGGTGCTGG
ATACGGAGGCAGCGCGGCCTGCCTGGCAGGGGCATGCCTGGCAGGACCTGGTGATCTATG
AGGTGCATATCGAGGCCGGGGGCGGCTTCGCGGCGTTGACCGCGCAACTGCCGATGCTGG
CCGCGCTGGGCATCACCGCCATTGAACTGATGCCGGTCGCGCAGTTTCCCGGCCAGCGCA
ACTGGGGCTACGACGGCGTGTTCCCGTATGCGCCGGCCCATGCCTATGGCGGGCCGGCAG
CGCTGAGGGCCTTCATCGAAGCGGCGCACGATGCAGGGCTGTCGGTGCTGCTGGATGTGG
TCTACAACCACTTCGGACCACAGGGCAACCACCTGCGCGACTACGCGCGCGGGTTCTTCC
GTGACGACCGCAGCACGCCGTGGGGCGAGGCCATCGACTTCTGCCAGCCCTGGGTGCGGC
GCTTTTTCATCGACAACGCGCTGATGTGGTTGCGCGACTACGGCTTCGATGGCCTGCGCT
TGGACGCGGTGCACGCCATTGACGATGACCGTTTCCTGCAGCAGCTGGCCGATGAGGTAC
GCGCGGTGGCCCCGCACGCGCACTTGGTGCTGGAGAACGAGCGCAACCAGGCGCGGTGGC
TGCGCGGCGCCTACCAGGGGCAGTGGAACGATGACTTCCACAATGCGCTGCACGTGATGC
TGACCGGCGAGCAGGAAGGCTATTACGCGGCCTATGCCGGTCGCGCCGAAGCACTGCTGG
CGCGCTGCCTGGCCGAAGGATTCGCCTGGCAGGGTGAACCGGACCTGCGCGGCAATCCCC
GCGGCGAACCCAGCGCCGACCTGTCGCCCGCGCGTTTTGTGGTATTCGCGCAGAACCATG
ACCAGGTGGGCAACCGCGCTTTCGGCGAGCGCCTGTCGATGCTGACCGATCCTGCGCCGC
TGCGCGCGGCGCTGGCGCTGACCCTGCTGACGCCGATGATCCCGCTGCTGTTCATGGGCG
AGCCGTGGCAGGCGCAATCGCCCTTCCTGTTCTTCACCGACTACGCGCCGCCGCTGGACG
AGGCGGTGCGTGAAGGGCGTCGCCGTGAGTTCGCTGGTTTCAGCGCCTTTGCCGACGCCG
CCGCGCGCGCGCGTATTCCGGACCCGAACGATGCGGCGACCCTGCAGGCGTCGTACACGC
CGCCGCCCGGCGATGATCCCTGGTCGCAGCACTGGCTGCGCTGCTCGGGTGAATTCCTCG
GCCTGCGCAGGCGCTATCTGCAGCCGGGCCTGCTGCAGGCGCGGTCGCTGGGCGCGCGCG
TGCTTGGCCAAGGCGCGGTGCAGGCGGGCTGGCAGTTGCCATCGGGCCAATGGTGGATCG
CGATCAACGTGGGCCCTGTGCCGGTGGCGCATGCGGTGCCGGCCGGCGAGTACGTCGTGG
GGCCGGACGCTGCCGGGATGCTGCCGGCAGGCGGCGGCGTGCTGGCCTGCTGGGTCGCCG
CATGAATACGGATGCAGCGGTGCGGGAGACGGCCCGCCGTGCGGGCCTGCTGGTCCGCTG
GACCGACGTGGCCGGTGCCGCGCGCGAGGTCGCGCCGGACGTGCTGCGCGCCGTGCTGGA
GGGGCTGCAGTGCGAGGCGGTGCCCGAGCACGCTGGCCTGCGCACGGCCTGCTGCGGACA
GCTGCTGGTGATGCCGGAGGCAGCCGGCGCAGCGTGCTGGGTGGATGAGCAGGGCGCAGC
GTTGCCCGCCCGTGCCGATGCGCAGGGCCGCTGGCGCGTGCCGGACCAGCCGGGTTACTG
GCAGTGGCGCCGGGGCGACCAGCAACAGGCGGTTGCGGTGGCGCCACAGCGTGCCTGGTG
GCCGCGGGGCACGCTGCGCGGCTGGGGCCTGTCGGCGCAGGTCTACAGCCTGCGCGCGCC
CGGTGATGCCGGCATCGGTGACAGTGCCGGCTGTGCACGATGGAGCGAGCTGCTGCACCG
GCACGGCGGCGACGCACTGGCGTTGAGCCCGCTGCACGCGGGCATGCCACCGGGCCCAGG
CTACAGCCCCTATTCGCCCAGCGACCGGCGCTGGCTCGACCCGCTGCAGGTCTCCCTGCC
GCAGGTATTGCCCGATGCCGCCAACAGCGTGCTGGGCGGGGACGAGGCGCTGGCGGCGGC
GGTGGAAGCGGGAACTGCCGCACGTCGCATTGACTGGCCGCACTCGGCGGCAGTGAAGTG
GCGCTGGATACGGCAGGTTCGCCAATGGATTGCAGCGCAGGCACCGTCGCAGCACGCACA
GATCGAAACCTGGCGTGCCATGCAGGGCGATCCGCTACGGCACTATTGCCAGCATGCCGC
CGACCGGTTCACCGGCAGCGCGGACGACCACGCGTTTGCGCAGTGGTTGGCACAGCAGGG
CTGGGCGCAGGTACACGCCACGCTGCGCGACGAGGGCGCTTCGATCGGGTTGATTGCCGA
CCTGGCCGTGGGCTGCGCGCCGCAGGGCGTGGAGGCACGCACCGGGGGGGCTGATCTGCT
GCAGGGACTTGAGCTGGGTGCGCCGCCGGACGCGTTCAATCCGCTCGGCCAGGCCTGGGG
CATCACCAGCTGGTCACCGATGGCGTTGCTGCGCGAGGGCTTCGCCCCCTACCTTCGCGT
GCTGCGCGCCGTGATGTCCGGCCGCGGCGGGCTTCGCATCGATCACATCCTGGGCCTGCT
GCGGCTGTGGGTGTTGCCCCGTGGCGCGGACGCCGGGCAGGGCGTGTACCTGCGCTATCC
GTTCGATGATCTGATCAACCTGCTGGTGCTGGAGTCCTGGCGGCATCGCTGCGTGCTGAT
CGGCGAAGACCTGGGCGTGGTTCCGCCGGGCATGCGCCAGCGGCTGGCAGCCCGGGGCAT
TCTGGGCATCGAGGTGCTGCCGTTCGCCCGCAACGGCGCGCGCTTCCTGCCGGCGCCGCA
GTGGCGCCGCGATGCAGTGGCCATGCCCTCCACCCATGACCTGCCACCGCTGGCCGGTTG
GCTGCGCGGGCGTGACCTGCGCTGGCGCGCACGCCTGGGTGAGCTGGCGGATCTGCCAGC
GGCACTGCGCGCGCGTGCCAGCGACGCGCAGGCACTGTCTGCGGTGGTTGGCGGCGAGGG
CGCGCCGCTGGACGCCAGGGCGTTGTCTCTGGTCGCCCACGCGGCGTCCCGGCTGGCGTT
GCTGCCGCTGGAAGACGCGCTGGGCGGTCGCGCACAGGTGAACCTGCCAGGCACCGTCGG
CGGCCATCCCAACTGGCGCCGCCGCCTGCCGCCGACGTGGGATGCTGACGCGGCCGATGC
GCGCTTGGCGCGCCTGAGTGCCACGCGCCGCAGGACCGGGCAATGACGGGGTTGCGTGCC
ACCGCGCGCCTGCAGCTGCACGCAGGCTTCGACCTCGGGGCGGCTGCCGCGCAGGTGCCG
TACTACGCCGCGCTGGGCGTCAGCCACCTTTACCTGTCACCGATCGCTGCGGCGGTGCCC
GGGTCGACGCATGGCTACGATGGCATCGACCCGGCTCGCATCAATCCGGAACTGGGCGGT
GAAGCGGGCTTCCGGCAGCTGGCGGAAGTGACGCGCGCGCACGGCATGGGCCTGATCCTG
GACATCGTGCCCAACCATCTGGCGGCGTCCCCGCACAGCCAGTGGTGGAGCGATGTGCTG
ATGCACGGGCCTCGAAGCCCGCACGCAGCATGGTTTGACATCGAGTGGGAGGCGCCGGGC
TGCGAGGGCCGGCTCTGGCTGCCGGTACTGGACCGGCCGTTGCACGACGCGGTACGCGAC
GGCGTGGTGCGCGTGGTGGTGGACAACGCGCGGCCCGTGCTGCGCCACCATGGCCTGGCA
TTGCCGTTGTCGCCGCGCAGCCATCCGCTGGAACCCGCGCAGTGGCCGGCGTGGGCCGAA
CGCTGCAACCGCAGCGTTGAACGGTTGCACACGCTGCTGCAGCGGCAGCACTACCGTCTG
GCCTGGTGGCGCACGGCCGGCGATCAGGTGAACTACCGGCGCTTTTTCGATATCAACGAA
CTGGCCGCGCTGCGGGTGGAGCGCGAGGATGTGTTCGAGGCAGTGCATGCGCTGCCGCTG
CGGCTGGTACGCGAGGGATGGGTGGACGGCCTGCGCATCGACCACGTGGATGGCCTGTCC
TGCCCGGGCGCGTACCTGCAGCGCCTGCGTGAATCGCTCGACGCCGCCTGCGCGGCCGGC
GGTCGTGACCCGCAGACCGTCAGCCTGCATGTGGAGAAGATACTGGCCGAGGGCGAGCAG
CTGCCCGACGGCTGGGCCTGCGACGGCACCACCGGCTATGACTTCATGGACCAGGCCGGG
GCCTGGTTGCACGATCCGGCGGCTGCACCCGCGCTCTCGCGCACGTGGCAGGCGCTGGGC
GGTGACCCGCGCAGCTTCGACCGGATCCAGCAGGACGCCCGCGCCATGTTGCTGCGCCAA
GGCCTTCATGCCGACTTCCAGCGGCTGCTGCGCAGCGCGCAGCAGGTCCTGCAGCCGCGG
CTGGCCGAAGCCGATATCGGAGTGGCTGCGCTGGCCCGCGCATTGGCTTCCGTGCTGGGG
CATTACCGCACCTACCGGCCCTATTCGCTGCAGGGGGCGGGTGAACGAAAGGCGCTGGCG
GACGCTGCCGCCGCAGCGCGCCTGGCACTGGACGGTGCCGCACGCGCGGCGCTGGACCTG
TTGCTGGCAGCGCTTGCCGGCGAGGCGCAGGCCGAGCGCGTGCTGCGTGCGCGTTTCGGT
CAACTGGCCGCGCCGTTGAATGCCAAGTCGGTGGAAGACACCGGGTTCTATCGCTATTTC
AGGCTGCTCTCGCGCAACGACGTCGGCAGTGATCCACAGCGGCTGGGCATGGAGGGGCGC
GCGCTGCTGGAACACGCCGCCGCGCGCCTGCGTCGCCATCCCAGGGCGTTGCTTGCGCTT
GCGACCCACGATCACAAGCGCGGCGCCGACAGCCGGGCAAGGCTGGCGGTTCTCAGTACC
TGCACGTTCGAATGGCGGGACGCTGTGCGGCGCTGGAACCGGATGTTGACCCGCGCCGGC
GCGCCGATGCCATTGCCGGGTGCCGAGGCCTACGCACTGTGGCAGGCGCTCGTGGCCGCA
TGGCCGATGCACGGTGCCCCTGGCGCCGACTTCGCCTCGAGGATGGTGCAATGGCTGACC
AAGGCATTGCGCGAGGGCAAGCGGGTCAGCAGCTGGTCAGACCCGGATGTGGCCGTGGAG
GAGGCCGCCGCGCAGTGGCTGCACGCGCTGCTGGACGCAGCGCCCTTGCAGCCGGTGCGC
GAGGCGCTGGCGACGTTCGTGGCGCGCATCGCGCCGGCCGGCGCCTGCAACGGCCTGGCG
CAGCTGTGCCTGCAGCACTGCCTGCCCGGCGTGCCCGACCTCTACCAGGGCGGCGAAGGC
TGGGACCTGAGCCTGGTGGACCCGGACAACCGGCGTGCCGTGGACTATCCAGCGCGGCAG
GCGTGGCTGCGCGATACGCGCGGGTGGCCCGCGCTGCTGGAAGACTGGCGGGACGGTGGC
ATCAAGGCATTCCTGCTGCGGCAATTGCTGGAGTGCCGCCGCAGGCACCCGCACCTGTTC
CTGCATGGCCAGTTGCAGCCGCTGTCCGCGCCTGCGCGCTCGCCGTGGCTGGCGTTCACG
CGCAGGCATCAAGCGCAGGTGCTGCTGGTGATCGTGCGGCGGGGTTCGCCCGCCGCCGTG
CCTGGGCCCAGCCTGCACGCCGCGCACGACGTCGGCACCGGCGTAGCACTGCACGGTGTG
CCGACAGGCCCCATGCGCAACCTCCTGGACGGGCGCATCGAACATTTCAACGCAACCGCG
GACGTGGGCAGGCTTCTGGCTGGCAGCCCGCTGGCGATATGGATCAACGAGGAGACAGGT
AGGGATGGACAGCAGGGAACGACGGCAGCGGATTGAGGCATTGGCCCACCAGATCTGGGA
AGCGGAGGGGCGCCCGGACGATCAGCAGCAGCGGCACTGGCACATGGCCGAGCGCCTGGT
GGAGGCCGAGATTGCCGCGGCGCGCGGCGAGGAGGGCACCGATGGCCAGCCGTAAGTGGA
CGCAGACCTCGCGCGTGCGCGAAGGCCGGCCGTTCCCGCTGGGCGCGACGTGGGACGGGC
TGGGCGTGAACTTTGCGCTGTACTCGCGGCATGCCACCCGGGTGGAGCTGTGCCTGTTCG
ATGCGCGCAACCGTGAAGTCGAGCGCATCGTCCTGCCTGAGTACACCAACGAGATCTGGC
ACGGCTACCTGCCGGACGTGCGGCCCGGGCAACGCTATGGCTATCGGGTGCACGGCCCGT
ATGCGCCGGAGGAGGGGCATCGCTTCAATCCCAACAAACTGTTGCTGGACCCCTACGCCA
AGCAGATCGTCGGCGAGCTGAAGTGGGCGCCGCACCTGTTCGGCTACACCTTGGGCCACC
GCGATGGCGATCTCAGTTTCGACCGCCGCGACAGCGCCAGCTACATGCCACGCTGCGCGG
TGATCGATCCGGCCTTCAGCTGGGGTGTCGAACGTGCACCCGCAACGCCCTGGGACCGGA
CCGTGATCTACGAAGCGCACGTGCGCGGACTGACCATGCAGCACCCCGATGTTCCGCAGG
CCGAGCGCGGCACTTTCTCTGCCCTGCGCCACGACGCGGTGGTCGACCACCTCAGCCATC
TGGGGGTGACCGCCATCGAGCTGCTGCCGGTGCATGCCTACGTGGATGACCAGCAGCTGC
TCGAACGCGGGCTGCGCAACTACTGGGGGTACAACACCATCGGCTTCTTCGCGCCGCAGC
CACGCTACCTCTCGCTGGGCACCGTGGCCGAGTTCAAGCAGATGGTCGCGCGGCTGCACA
GTGCCGGCATCGAAGTGATCCTGGACGTGGTCTACAACCACACCGCCGAAGGCAATGAGC
TGGGCCCTACGCTGTCCTTCAAGGGCATCGACAATGCCAGCTACTACCGCCTGGCCGATG
ATCGCCGCTATTACATCAACGATACCGGCACCGGCAACACGTTCGACCTGACCAATGCCG
GCGCGCTGCGCATGGTGATGGACTCGCTGCGCTACTGGGTGACCGAGATGCGGGTGGATG
GGTTCCGTTTCGACCTGGCCACCATCCTTGGCCGCGAGCGGCATGGCTTCGATGCCTCGG
GCAGTTTCCTTGATGCGGTACGCCAGGACCCGATCCTGAGCCAGGTGAAGCTGATTGCCG
AGCCATGGGACATCGGCCCTGGCGGCTATCAACTGGGCCAGTTCCCGCCGGGCTGGGCGG
AATGGAACGACCGCTTCCGCGATACGGTACGCGCGCTCTGGCGCGGCGATGGCGGCCAGT
TGCCGGAATTCGCCACGCGCTTCACCGGCTCGGCCGACCTGTTCGAACATCATGGCAGGC
GGCCCTCGGCCAGCATCAACCTGGTGACGGCGCACGATGGGTTCACCCTGCACGATCTGG
TGAGCTACAACGATCGCCACAACGAGGCCAACGGCGAAGACAACCGCGATGGCCACTCGC
ACAACCTCTCCAGCAACCACGGTGTGGAGGGCGACACCGATGATGCGGCGATTCTCTCGT
TGCGTGCGCGGCAGATGCGCAACCTGCTGGCCACGCTGCTGTTCGCGCAGGGCACGCCGA
TGCTGCTGGCCGGCGATGAGTTCGGCCATTCGCAGCAGGGCAACAACAACGCCTACTGCC
AGGACAACCCGCTGAGCTGGATCGACTGGGAGCGTGCGGCATCGCCGGCTGCACAGGCGC
AGGTGGCGTTCGTACGCCGGGCGCTGTCGCTGCGCCGACGCTATGGCCTGCTGCGCAGGA
ACCGGTTCCTGCGCGGCGAATACGATGAAGCGCTGGGCCTGCGCGATATCGACTGGCGGC
ATCCTGACGGCCGCAGCATGGAGGAAGCGGACTGGCATGACGCAGGGCTGCGTGCGCTGC
TGATCGTGCTGGACGGCCGCAGCCCGGACAGCGGCCTGCGCGAGCCCGGGCGGCATGTCA
GCCTGGCCCTGCTGTTGAACGCCGGAGACCAGCCGCAGCGGTTCAGTGTGTCGGATGAAG
CCTTGTCGTTCCGGCGCGTACTCCTGCAGACCGACGAAACGCCGTTGGAGCCGGATGAAG
CAGGTGCCTGGACCCTGCCGCCGCGCAGCCTGTGCCTGCTTGCGGCCAGCAGCAGCGCCT
GACGGCAGCGCGCGTACAGGCGGTGCTGCGATGACTGGCCAGCGCCGGGCCTTTGCCCGG
CGCACCGCAGTCAGCCCATCAGGTAGCGCAGCAGCCCGGCCGAGGCCACGCCGATCAGCA
CCGTCGGCAGCATCGACAGCCGCGTGGCGGCCAGCAGGGTGATCGCCAGCGCGGCCAGGT
CGGCGGGCTTGTCGGCGACGAAATCCGGAGCGATCACCGAGATCAGCACGCAGCCCGGGG
CGGCTTCCATCACCGTCACCGCGCGCTTGCCCAGCGTGCGGTTGCGCAGCGCGAGGAAGC
CGACGATGCGGGTCAGGTAGGTGGCGGCGGCCATCAGCACGATGGTCAGCACCGAGGACC
AGTGGATCAGGCCGTTGAAGATCATGCTGCGTCCTCCGCCAGCAGCCAGGCGGCGGCCAG
GCCGGCCAATGCGCCGCTGGCCACGTACCACGCACCCGGGATCAGCAGATAGGTGGCGGC
GGCCACGACCAGGCTGACCAGCCACGGGCGCGCGGCCTTCATGCCCTGCCACATGCCGCG
CAGCAGCACCAGGAACACGGCGGGGAAGGCCATGTCGAAGCCGTAGGCGTGGATGTCGCC
CAGCAGCGGCCCGACGATCGCACCCAGCGCGGTGCAGGCCACCCAGACGGTGTAGAGGCC
CGCGGAGACGCCCAGGTAATAGGCCAGGCTGAAGCCGAGCGCACGGCGGCGCGCATCGGC
CACGCCCATCGCCCAGCTTTCGTCACACATGAAGAACAACGCCGGCAGCACCCGGCGGCG
CGGCAGGTGCTGCAGCAGTGGGGCCAGGCTGGCGCCCATCAGCAGATGGCGGCTGTTGAC
CAGTGCGGTGATCGCCACGATCAGTGCGATGTGCGGTGGCGAGGTCCACAGTTCGACGGC
GGCGAACTCCGAGCCGCCAGCGAAGTTGAGGCCCGTCATCAGTGGTACTTCCAGTGCGCT
CAGGCCCTTCTGCGCGGCCTGCGCGCCGAGCACCAGGGCGAAGGGAATGAAACCGATCAT
CACCGGCACGGCGGCGCGCAGGCCGCGCAGGAATTCGGCACGCGGCGCGGTATCGCAGGT
GTCGGGCAGGGGGAGGGTGGTACGGGCGTCCATGGAACGGCACAACGAGGTGGGGGTGGC
CCATGCTAGCGGTCCGATCGCGAAATCGGGTTGCGTTGATGCCACTGGATTCTGGATGAT
TGATATTTCATGCGGCCAAAAGTGACAAGGACGAAATCCCATGCAGTATCAGCTCGACAA
CCTCGATCGGCGTATCCTCGACGCCCTGCAGCGCGACGGCCGCCTGCAGAACCTGGAGCT
TGCCCGGCTGGTCGGGCTGTCGCCGTCGGCCTGCCTGCGTCGGGTGCGGCTGCTGGAGGA
AGGCGGCTACATCGACCGCTACGTGGCCTTGTTGAACGAGGCCAAGGTGGGCCGTGGCTT
CACGGTATTCGTCCGCGTGTGGCTGCGCGGGCAGGACGAGGACACCACCAATCACTTCAT
CAACAGCATCAAGTCGTTCCCGGAAGTGCTTGAATGCCATCTGATGGCCGGTGACTGCGA
TTTCCTGCTGCGGGTGGCGGTGGCCGACCTTGATGCCTACCGGCAGTTCCAGATGCAGCA
CCTGAACCGGATCGCCGGCGTGCAGAACACCAAGACCGAGATTCCGATGCAGCGGATCAA
GCAGACGACCCGGCTGCCGCTGTGAAGGGCGGGGGTTTCCGCCCGGGTGGCGCCCGGCAC
CCGCAGGTAGTGCCGGCCGCTGGCCGGCAACCCCAGAAGCAACAGCCGAAGCAACAGCGT
GCATTCCGTTGGATGGCGGGGTGGGTCCGGTTGCAGGGGACGCCGTAAACCCTTCCATGG
GGGCTTGGCCGCGGCATCCATGCCGCGGACACCCCTGCAACCAGACCCACCCCCGCCTTC
GACAGTTCCCCGCAATCTGCCGGAACGGCATGAACTGCTCCTGGTGGGTGTCGACCTTGG
TCGACACGTCTGGGCCGGCACGGGGTCGGATCCCGTTGCTGCGCAACGGGCTCTGACCCC
AGGCGTGGATGAGGTGGTCTGTTCGATTTATTGATTCCTGATGGGTGACTGGCTTCACGT
CGGCCGTAGGCGGCGGTCATCGCAATGACATGTGGCCCCGCTACGGTTTGAGCCCGCTTG
CGGGTCGCGCGCGGGCCGGGGTTCCGGTCGTGGTGCGCGTCCACTGCAGCTGCTGTCGCT
GCCGAGGGTCATGTGTTCTACGTCAGGGGGCTGAATGGACACCATGCGGTCAGAACTTGG
AAGGTGGCCATCGTCGCGTGGCTGCTGCTGTCCTTTGCCGCTGCCGCACAGGACGGAGTT
CATGCCTACGACATCCCTGCGCAGCCGCTGGAACAGGCGGTCGAGCGCTTCAGCGTCATC
AGTGGGTGGTCGGTGATGTACCCGGGCGACCTGGCCGCGGGCCGCAGCAGCCATGCGCTG
CGCGCCAGCCTGGAGCCGCTGCCTGCCTTGCAGGTGCTGTTGCAGGACTCCGGCATCGAG
GTCGAGGTGATCGGCGCGCAGCGCGTGGTGCTGCGCCGGGGCACGTCCTCGGCCGCCGAA
CCCCGTGTTGGTGCCGAACTTCCCGAGGCCGAACGTCGGCGTCGCTATGGCGGGCTGCAG
CAGCGGCTGCGTGCGGCGTTCTGTGACGACCCGGAGATCGCGCCCGGCCGCTACGCCGCG
ACGCTGCGCTTCCGCATCGACGGCGCGGGCCGGGTGAGCGAGCCCGAGCTGCTGTCCGGC
AGTGGTAGTGCCCGCCGCGATGCACGCCTGCTGCAGGCGCTGCAGGGCCTGGTGCTGGCG
ACCGAGGCCGCCGCGCTGGCGCAGCCGGTGACCCTGCAGATCCGTCCTTCCGGCACCGAC
CACGACTGTGGCGGGCGCGCGCCCCTTCCATGACTTCAAGGATTCGAACATGAGCAACGG
TACGGCTGGCGCAGTTGACCTGATGGACCACCTTCTGGGGGCCTACGACGAGCTGAAGCG
CCGGTTGGTGCGCAAGCTGGGATCGGAGGAGCTGGCCGGTGACGCGCTGCAGGACACCTG
GATGCGCCTGAGTGCGCGCCGTGACCGCCTGGACGCCGTGCAGAACCCTGCGGCCTACCT
GCTGCGCATGGCGATGAATACCGTGATCGACCGCCAACGTGCCGACCATCGCCTGCTGAG
CCTGGAAGAGGTGGAGACGCTGATGGACATGGCCGACCCGGCACCGGGGCCGGCGCAGGC
GGCCGAACTGGACTTCGCGCTGGAGGACATGGTGGGCCTGCTGCAGCGCATGCCCGAGCG
GCGTCGCCGCATCCTGCTGGCAATCCGCGTCGATGGCCTGCAGCAGCGTGACGTCGCCGA
TCACCTCGGCGTGTCGCTGCGGCTGGTGCAGCGTGAGCTGAAGGCGGCCCAGGACTACCT
GGCCGAGCGCAGCGGGCAGGGGCGCCAGGTGCGGTTCTGAGCGGCGGCATCCGTCTACAC
TTTGACGCCGAGCAGAACCCCGCAGCGTGCGGGTGCGGCATGAGCCCCCATGGATCCTGA
CGATCACCCGCAACGCCCGCTGGATGCCGTCGAGCGCCAGGCGCACGCGTGGGTGGTGCG
GCTGACCTCGGGCGAGGCTACCGCGGCCGACGGGCGCAGCTTCCGCGCGTGGTGCGAGGC
TGATCCCCGTCATCGCGAAGCATTCGGCCGTGCGCGCCGGCAATGGGAGCAGGTACGCCT
GGCCGGCGAGCAGCTGCCTGCCGCCGCACGCCAACCGGTCGCGCCGACGCCGACCCAGCG
CTGGAGCCGGCGTGCCTTCCTGGGCGCCGCGATTGCCGCCCCGGCCAGCCTGGCAGTGGT
GGCGGCGATCCGTCCGCCGCTGGGGCTGTGGCCCTCGGTGACGGCGATGACGGCCGACTT
CCACACCGGTACCGGTGAACGGCTGCAGATCGCACCTTCGCCACAGCTGAAGATCGAGCT
GGATACGCAGAGCAGCCTGCGCCGCCGTGCGGACACGGAGGGCGAAGGCTTCGAGCTGGT
GCAGGGCCAGGCCGCGATCGAGACCCGGGCCGGTCTGCGCCTGGCCCTGTTCGCAGGGGC
GGGCTGCGTGATTGCCGATGAAGGGGCGGTGCGCCTGGACGTGCGCAACACCCACGGCCA
GGTACGGGTGACCTGCCTGCAGGGCAGCGCCCGGATCGAGCACCCGCAGGGCCGCCTGCA
GCTGCAGGCGGGCCAGCAGACCCGGTACGACGAGCGCCTCAGTGGCGTGGTGGCCGAAGC
CGTGGCCTCGGAAGTGAGTGCCTGGACCGAAGGCATGCTGGTGTTCCGCCGGGCGCCGCT
GCGCGAGGTGGTGGAGGAGATCAACCGCTACCGCCGCGGCAAGGTGCTGCTGGGTGAATC
GGCATTGGCGCGCGCCCCGGTCAGCGGCCGCTTCCGCATCGATGATCCGGATGCGGCGCT
GGAGCAGCTGCGACTGACGATGTCGCTGGATCTGCGTCGCTTTCCAGGTGGCATTGCCGT
CCTTGGTTAGGTGAAGACGCTGGCCGTGCGCGCCGCGCAGGGCTGTTGCAAGCAAGGAGA
CGCCAAGGATGCGCAACGAGACCATCGGTGTGCTGGATCTGCGCCGCAATCTGTCGGCGT
TGCTGGAAACCACCCAGCGACGGCCGTTGATGGTGCACCGCTACGGCTCGCCATGGGTAT
GCGTGGTATCGGACGCACAGTGGCAGCAACAGGCCGTGCTGCTGGACTTCGATCCGCAGT
CGCACCCGCTGGCGATGCTGTTGCGCCTGCAGCAGCAGGTGCTGCCGCTGGCTGAAACCG
GTGTGTTGCCGCCTGCGGCGCTGGCACGCGCGCTGCTGCTGATGGACATGCATGGCATCA
GGGATCTCGCGCAGCTGCACGAGCAGGTGCTGCACCACCGGCTGTGGCACTGGTTCGTGG
CGGGCACCCGCGGGGTGATGGACGGCTGGCAGCTGCCGGCGGTGCGCATTGCGATGGCGT
CGTGGGGCGATGACGTGGACATGACAGACGCGCTGATCGCGTTCGCCGCGCGCAGCGACG
TTGCGGTACTGGCCCGCCGCTGCGGGGGTGACGCACCGCGCCTGCAGCGCGAAGCCTGCA
GGCGGATGACGCTGCGATGACGTTGCCGATGAAGCACCACCCAGCGCACAGAGCGGCATT
CGCGCTGTCGCTTCACCTGCCTTGCTGACGTCTTTTCCAGAGTACGACGCACCACGCGTC
GCGGAGCACGGGCGACGCAGATGGCAGACAGTCGCAGGATCAGCATGCTGGAGCTGGATC
GCCACCTGAGCCGGTCGCTGGAGCAGGCGCGGCACACGCCCTTGAATGTGCAACGCTACG
GGCACTCGTGGGTCTGGGTGCTGTCCAGTGATGCCTGGGCCGATGCCGCGCGCTGGGCGG
CACTGGACAGCAGCGCGCATCCATTGGCGGCGCTGCGGCGCGCCCTTGATCTGCAGCTGC
GGCCGTGGTCCGAAGCAGCCATGAACGCGCTGCCGCTTGACGCAGGCGATGTGCGGCTGC
TGCAGCGTGCGGCCCTGCTGGTGGTCGTGCGTGACCTCAACAGTGCGCAGCGCGTGTACG
ACGATCTGCGCTATCACCAGGCCTACCGCACGTTCATCGGCCTCGACCATGGCACCGCGT
GGTCGCCGATGCAGTGCGTGCGCCTGTTGCAGGCGTGCGCGCTTCCGCTGCTGCGCGGCT
GCATCGACGAAACGCTGGCCAGTGTGCCGCCACACCTGCTCGAGGCGGCACGCGGGCCGG
CTGCGCCGGCGCCCGCCCAGGCACATGCGCAGCGAATTGCCGGCGGATGTTTATCGTACT
GACACATGCACCGCTGACCATGGCGCAGCGGTCTCTTCCAGGATGACGAGGGCGGAACAA
TGGCAAGGCAGGTGGGTGGTCGCAGGGCTCGGCAGCAGGGTTTCAGCCTGATCGAGATCA
TGGTGGTGGTGGTGATCATCGGCATTCTCGCGGCATTGATCGTGCCGCGCTTGATGGACC
GTCCCGACCAGGCGCGCGTGGTGGCGGCGCGCCAGGACATCGCGGCGCTGATGCAGGCGC
TGAAGTTGTTCAAGCTGGACAATGGTCGCTATCCCAGCGCCGAGCAGGGCCTGCAGGCGC
TGGTGAAGCCGCCGCAGGGCAGTGGCGCGATGCCGGTCACGCCCTATCTGGATCGCCTGC
CGAACGACCCGTGGGGCCATCCGTACCAATATCAGGTGCCTGGCACACATGGCGACATCG
ATGTGTTCTCGCTGGGTGCGGACAGCAAGCCCGGTGGCGACGCCGGGAACGCGGACATCG
GCTCGTGGCAGCTGTGAGGCAGGCCGATGTCAGCCCGGATGCGGTCTGTTTCGAGTGTCC
GTCAACGTGGCATGGCGGTGATCGTCGCCCTGCTGGTGGTGGCACTGGTGGCAGTGATTG
CCACTGCACTGCTCACCCGGCAGTCGGCCCAGCTGCGCGCGCTGCGTGGTGACCAGCTGC
GCGCACAGGTACGCATGGCCGTGGACGCAACGCTGGAACGTGCGGCGCAGCAGCTGCGTG
AGGACGCAAAGGAACAGCTGACCACGGTGCGCAGCGGGCGCTGGGTGCGCCCATTGGAGC
TGCAGGCGCCGTTGCCGGTGCAGCTGCAGCTGGTCGATGCGCAGTCGATGTTCAACCTGC
GCAATCTGCTTGCGCATGGCAGGCCGGACCCCGAGGCGCGGCGCGCGTTCATCGCGTTGT
GTGCCGGGCAGGGGCTGGGCCAGGGCGCCTGCACATCCGCCGCGGACCACATCCAGGCGC
GCCTGCGCGATGGCGACATGCAGGCGCAGGCGCCGCTGCCGCGCGAATCACTGATCGAAC
AGGCGCTGCCGGGTGCCGATCCGGTGGCGTTGCAGGCGCTGGCGCGACGCACCGTGGTGT
TGCCGGCACAGACCCTGGTCAATGCCAACACCAGCGACCTGCGCGTTCTGCAGGCGGTGA
CGCCTGCGGTCGAGCCGGCACGGCTGCAGGCGCTGCTCGGTGAGCGCGACGCTGGCCATT
GGCTGCTCAATCGCGGCGACATCGCCAACCGACTCCAACTGAGCAACGAACAGATGGCGG
TACTTCCCTTGGGTATCCATAGCGAGTGGTTCCTGGCTGTCGGCCGGGTGCAGGCTGACG
GCAGCGCGGTTGATTTCCGCGCGCTGCTCTGGCGCGAGTACCGCGACGATGGCGTGCGTG
TGCAACGCGTGTGGACGAGGATCGGCGCATGAACGGGCAGCTTCGGGTGCGCCTGCCGAC
GCTTGAGGGTCTGCACGCCGACAGCGCGGTGGACTGGGCGCAGCTGCACAAGGGCGAGGT
GCTGGCCCACGGTTGCGCCACGCTGGCGGCGCTGGGTCTGCGGCATCCGCGGGCTGCGGT
GCATGCCTGCCTCGATCCGGGCGACCTGATCCTGCTGGAACTGCAGCTGCCACCGTTGTC
CGGGCGCCGCCTGCAGTTGGCGTTGCAGGGTGAGGTGGAGGCGATGTTGCTGGATGACCT
GCAGGACGTCGCGCTGGCCCACGGTGCGCAGGCGGCTGACGGTACGGTTCCGGTGGCCTG
GCTCGGCCAGCAGGCGGTCCTGCAGGCGCAGCAGTTGCTGGCTTCGTGCGGACTGCAGCT
GCAGGCACTCCATCCGACGCCCCTGCTGCTGCCCTGGCAGGACGGACAGGCCACCCTGCA
GGTCAGCGGCGAGCACCTGCTGGTGCGAAGCGGGCGCGATCGGGGGTTCGTCCAGTGGCA
TGGCGGACGTGATGCGTGTGCAGTCATGCAGGCGCTGGGCGTGCGCCTGCGACAGGCCGG
CGTGCAGGCCGTGCAATGGATCGGCAGCGTACCGCCGGCGTGGCCGGACAGCCTGCCGGC
CACCGCCGTCATGAAGGAACGGCAGGCATGTGGCCCTCTGCCGGGGTGGTCACTGCCGCT
GCCCGGTGCGGGTCGGCAAGCGCCACGCCTGGCAATCGGCCTCGCGTTGGCGGCAGTGCT
GCTGGCCGCGCTCGGCCTGCAGCTGCAGGTCTGGCGTTGGCGGATCGAGGGCGAGGCGCT
GCAACAGGACATGGCGCGGCAGTTCAGCGCACGCTTCCCGGAGATCACCGATGTGGTGGA
TCCGGTGCTGCAGGCAAGGCGTGCTCTGGCGGTGCCGCCACCAGCGCCACCGTTGCCGCC
GTTGCAACGGCAGGTAGCCAGCACGCTGCTGGCGGTTCCGGAACTGGCCGGGCAGGTGCG
CAGCCTGCATTACCAGCCCGGCCAGCTCGACATGGAGCTGGATGCCGATGCCCAGGCATT
GGCCGACGATCCGCAGCGGCTTGAGCACTGGCAGCAGGCGCTGCAGGTGCAGGGCCTGCT
GCTGGCGCGCGACGCCGGTGGGCGCCTGCGGGTGAGCGGAGCGGGACAGTGACGGCCCGC
ACCCTGCGGCTGGGCGGGGGGCTGGCCGGCCTGCAGCAGCGCTGGCAACGCCTGCCACCG
CGCGACCGGCGGATGCTGTGGGTGATGGTGGTGGCGCTGCTGGTGGCGGGCCTGTGGTCG
TTGTGGCTGGAGCCACTGCTGAAGCAGCGCACGCACTGGCAGGCCGAGCTACCGCGGCTG
CAGGCGCAGTCGCGCGCACTGGCACCGCTGCTGCGCGTCCGTGAGCGCCAGCAGCTGGCG
CAGGGCCAGCATCCGACACTTCCTGGGCTGCGCGATGGAATCAAGACCGCCGGCCTTGCC
GACGGCCTGCATATCGAAGCGCGTGACGGGCGCTGGCACCTGCAGGTGCAGGCGGTGCCC
GCCGATGCGCTATGGAACTGGCTGCTGCCGCTGCTGGCCGACCCGGCCATCGAGCTGCAG
CAGCTGCAACTGACACGCACAGGGGACGCGAACATGCCGGCGGCACGGATTTCCGGAAAC
ATCGTGATGGTGGCCACTGCGGGTGCCCATCCATGAGGGCGATGTGCAGCCTTGCCTGCA
GTACTGCATTGGCCCTGATCGTGGGCATGGCCCACGTGCCGGCGCCGGTGGCAGCGCAGG
ACACACGCGATGAGCCGGTGCAGCTGAACCTGGTGGATACCGATATCGGTGGCGTGCTGC
GGATGGCGGCACGGTTCACCGGCCGCCAGTTCCTGGTCGACCCACGGGTGACCGGCAAGA
TGACGGTGGTCTCCGATGGCCCGGTCAGCCGTACCCAGGCCTATCAGCTGCTGCTGGGCG
CGCTGCGCATGCGCGGCTTCGCCGTGGTCGAGAATGGCGGCGTCAGCCGGGTGGTGCCGC
AGGCCGACGCCAAGCTGCTCGGTGGCCGGGTGGGCAGTGGCGGTGCAGGAGGCGAGGTCG
CCACGCGCACCTTTCCGCTGCGCTACGAGAACGCCGCCGCGCTGGTGGCGGTGCTGCGGC
CGATGATCAGCCCGGACAATCCGATCACGGCGAACCCGGGCAACAACACTCTGGTGATCA
CCGACTATGCCGACAACCTGGAGCGCATCGCGCGGGTGATCGCCAGCGTCGACACGCCGG
CCGGCATGGACACTGATGTGGTGAAGCTGCAGCAGGGCATCGCCGTAGACGTCGCGGCGA
TGGTCGCGCCGCTGCTGGATGCGCAGGGCGCAGAGCCCAGCCAGAAGGTGGTGGTGATGG
CCGACCCCCGCAGCAACAGCGTGCTGCTGCGTTCCAGCAGTCCCGGGCGCACCCGTCTGG
CCCGGCAGCTGGTGGAGAAGCTGGACCGCGCGCAGGACGAGTCCGGCAACCTGCATGTGG
TCTACCTGCGCAATGCCCAGGCCAATCAGCTCGCCGGCGTGCTGCGCGGCGTGGTTGCGG
GGCAGAGCGATGCGCCGGCAGTGGGCAGCAATGAAGGCATCACGCCACTGCCTGGCGATG
CAAGCCGTTCCGCACCGGCGCAGCCGTCGCAGCCACAACAGGCCAGGACCGGCAGCAATG
CGCTGGAATCGCAGCGGCTGGATCCGAACCGCCGCGACCCGATCGACGCCGGGAGCACCG
GCTTCAGCCAGAACGGCATTTCGGTGCAGGCGGACGTGGCCACCAACACGCTGTTGATCT
CGGCGCCGGAACCGGTGTACCGCAACCTGCGCCGGGTGATCGACCAGCTTGACCAGCGCC
GTGCACAGGTGCTGGTGGAAAGCCTGATCGTGGAGGTCAACCAGACCGACGCGGCCGAAC
TGGGCGTGCAGTGGATGCTGGGCAATGGCCGCACCTTCGGCGGCACCCACTTCGGCGGCA
CCAGCGGTGGCAGCGGGCTGAACACCACCGCGCGCACCACTCTGGACGTGCTGCCCAAGG
ATGGCCTGAAGATCGGGGTGATCGACGGCACCATCAACCTGCCCGGCGTCGGCCAGATCC
TCAACATGAAGGCGCTGGCCAACGCGCTGCAGAGCAAGGGCGGTGCCAACATCCTGTCCA
CGCCGAACCTGATGACGCTGGACAACGAGGCGGCCAGCATCATGGTCGGGCAGACCGTGC
CGTTTGTGAGCGGCCGCTACGTGACCGACGGTGGCGGCGGCAGCAACAATCCATTCCAGA
CCATCGTGCGCGAGGACGTGGGCCTGAAGCTGCGGGTACGCCCGCAGATTTCCGAGGGCG
GCACGGTGAAGCTGGACATCTACCAGGAAGTCAGCAGCATCGATGCGCAGAGCGCGAACA
GCACGGCCGGCATCATCACCAACAAGCGCGCACTGGATACCAGCGTGCTGCTGGACGATG
GCCAGATCATGGTGCTGGGTGGCCTGCTGGAAGACAGCGTCAGCCATGGCCGTGACGCGG
TGCCGGGGTTGGGGAAGATTCCGGTGCTGGGTGCCTTGTTCCGCAGCGACACGCGCAGGC
GCGCCAAGACCAACCTGATGGTGTTCCTGCGTCCGCACGTGGTGCGTGACCCGGCCGCCG
GCCAGCGCCTGACCCGCGACCGCTATGACTACATGCGCAACGCGCAGGCTGGCGCGCAAC
CGGTGCAGAGCTGGGCATTGCCGGCGCTGTCGGCACCGCAGCTGCCGCCGCAGGACCTTT
CTGTACTCGGCCAGGGCAATGCGCGCGATGGCCAGGGCCAGCCGCTGCAGAACACCAGCC
TGGCAGTGTTGTATCCGGCCGGTGACGGCGATGCGCAGCTGGTGCAGTTCGCACAGGGGC
TGGACCCGACCGGTGCCCGCCAGGGCGTGGCGCAGGTGCGGGCGCTGGGCCTGCAGGCCT
ATGCCGAGGCGACGCCGGGCGAGAGTGGCCAGCGCCTGCGGGTGCGGCTGCCGCGCGACC
CGGCGACGCTGGACCCGGCACTGCAGCAACTGCGCGGGCTGGGCTACACGCCGGAACTGG
TGATCGGACCGTGAGCGCCGCCGCGTCACTGCCGTACGCCTGGGTGCGCAGCCATGGGGT
GATGCTGTCCGAGGTTGGCGGTGAGCCTGTGCTGCTGGGTACCGTCGATACCGCAGCGTG
GGCTGTGGCCGAACTGCGCCGCCGGCATGGACCGTTGCCCTTCCAGGCACTGGATGCCGC
GATGTGGCAGCAGCGGTTGGCTGAGCAGTACCGTGACGGCGGCGACGCCGCTGCCGTGGT
CGGTGCCGCCGAGAGCGAAGTCGATCTGGACCGGCTGATGCAGGACATGCCGGAAGTCAC
CGATCTGCTGGACGCGCAGGATGATGCGCCGGTGATCCGCATGATCAACGCGCTGCTGGC
GCAGGCCGCACGCGATGGCGCCAGCGATCTGCACATCGAGCCGTTCGAGACCCATTCGGT
GGTGCGCTACCGGGTGGACGGCACGCTGCGCGACATGGTGCAGCCACGGCGCGCACTGCA
CGCAGCGCTGGTATCGCGCATCAAGATCATGGCCCACCTGGACATCGCCGAGAAGCGCCT
GCCGCAGGACGGGCGCATCGCGATCCGCGTGGGTGGGCGTCCGCTGGATATCCGAGTCTC
CACGGTGCCGACCGGGCATGGCGAGCGCGCCGTGCTGCGACTGCTGGAGAAGGATGCCGG
CCGTCTGCAGCTGCAGCGCCTTGGCATGGCCGATGACACCCTGGCCACGTTCAGCGGATT
GATCCGGCAGCCGCATGGCATCGTGCTGGTCACCGGCCCGACCGGTAGTGGCAAGACCAC
CTCGCTGTACGCCGCGTTGGGCCAGCTCGACAGCAGCACCAGCAACATCCTCACCGTGGA
GGACCCGGTGGAGTACGACTTCGCCGGCATCGGCCAGATCCAGGTGAACGCGCGCATCGG
CATGAGCTTCGGCACCGCGCTGCGCGCGATCCTGCGCCAGGACCCGGACACCATCATGAT
CGGCGAGATCCGCGACCTGGAGACCGCACAGATTGCGGTGCAGTCGTCGCTGACCGGACA
TGGCGTGCTGGCGTCCCTGCATACCAACGACGCGATCTCGGCAGTGACGCGCCTGGCCGA
CATGGGGGTGGAACCGTTCCTGCTGGCCTCGTCGCTGCGCGGTGTGCTGGCGCAGCGGCT
GGTGCGGCGGCTGTGCACCCAATGCCGGCGTGCCGAGGTGGATGGGGACGGCCGTACCGT
ATGGCGCGCGTTGGGTTGCGCGGCTTGTGCCAACAGCGGCTACCGGGGGCGTACCGGCAT
CCACGAGTTGTTCGTGGTGGACGATCGCGTGCGTACGCTGATCCATGAGGGGCAGGGTGA
ACCTGCACTGCGCGAGGCGGCGCGGCGTGCCGGCATGCGGACCTTGCGTCAGGACGGCCA
GCGTTGGGTCGACAGCGGGGTGACCACGCTGGAAGAGATCCTGCGCGTCACCGGCGACGA
CTGAGGCTTGCATGGCGCTGTTCGACTACCAGGCCGCCAACGCGCAGGGCCGCATCGAGA
AGGGCCAGCTGGACGCTGACAGCCCGCGCGGTGCGCGGCAGTTGCTGCGCGGTCGTGGGC
TGACACCCGTGCAGGTCAGCGTGGCGCGCAGTGCCGGCAGTGGCTGGGCTGCCCGGCGGC
TGTCTGCCAGCGAGCTGGCCTGGGCCACGCGCCAGCTGGCCAGCCTGCTGGCCGCCAGCC
TGCCGTTGGAAGGCGCCTTGAGTGCGGTGATCGAGCAGGCCGAACGCCCGCACGTGGCCC
AGGCGCTCACCGCAGTACGCGCCGACGTGCGTGCCGGCCAGCGCCTGACCGTGGCGCTGG
CAGCGCGGCCGCGCGATTTCCCGCCGATCTATCGGGCGCTGGTGGGTGCAGGTGAGGATT
CCGGCGATCTGGCACGGGTGATGGAGCGCCTGGCCGACTACATCGAAGAGCGCAATGCGC
TGCAGGCCAAGGTACTGACCGCCTTCATCTACCCGGCGGCGATCAGCCTGGTATCAGTGG
CGATCGTGATCTTCCTGCTCAGCTACGTGGTGCCGCAGGTGGTGACCGCGTTCGTTCAGG
CACGGCAGACGCTGCCGATGCTGACCCAGGTGATGCTGGCCGCCAGCGCGTTCGTGCGCA
GCTGGGGCGTGTGGGCAGGGCTGGGCATCGCTGCGCTGGTGGTGGCCTGGCGGCTGGCGT
TGCGGCGGCCGGAACTGCGCCTGCGCTGGGACGCGATGCTGCTGCGGGTCCCGATGGTCG
GGCGCTTCGTGCTGGGTGTGAACAGTGCGCGCTTTGCCTCGACGCTGGCGATCCTGCTGG
ACGCCGGTGTCCCGCTGCTGCGTGCGCTTGAAGCGGCGCGGCAGACGCTTGGCAATGCGT
TGCTGGCGCGCTGTGCCGATGATGTGGCTGCTCGCGTACGCGAAGGTGCGGCACTGGGTG
CTGCGTTGAAGGTACAGAAGGTCTATCCGCCGATCCTGGTGCATCTGGTGGCCAGCGGCG
AGAAGACCGGTTCGCTGGCGCCACTGCTCGAACGCGCCGCGCAGACGATCTCGCGCGAGA
TCGAGCGTCGCGCGATGGCGCTGACCGCACTGCTGGAACCGACCATGATCCTGGTGATGG
GCGGCGTGGTGTTGACGATCGTGCTGGCGGTGCTGATGCCGATCATGGAAATGAACCAGC
TGGTGCAGTGATGCGCAACGCGCATCACGGGTGGAGTCGACTGTCAGTCGACTGCTTCCC
AAGCACACTTCGACAGGACCAGCGCTCCGTGCACCAGTCGACGAACAGTCGACTCTACCC
GGTCGCCGTCTTCGATTCTCCACACAATCCTCCACACCTTTTTCCGATCTTCCACAGGTT
TCTTAAGCGGCCTGTCATCGGCGCGGACCAGCATGGACACGTCGCCGCAGAGTGGGCTGG
GAGGCCCTCGGCGGCAGCAGGCGTGTAGTGACCGTTCCTCCCTTGGTGTTTCCCTTCGCA
GTAAACCCTTCAGGAGAAGATCATGAACAAGTGCAACACCCTGGCCGCGCTGGTTGCCAC
CGCGCTGCTCGCTACCGTGGGCGCCGCCTCGGCGCAGACCGTGACCGGCGGCGGTGCCTC
GTTGCCGGCCGACCTCTACAAGGGTTCGTCCGACAGCATCCTGCCGGCGAACTTCAGCTA
CGCCGTGACCGGTTCGGGCACCGGCAAGAAGGCCTTCCTGGAAAACAACTCGCTGCTGTT
CTCGACCACCGGCACCGTGCACTTCGCCGGCAGCGATTCGGTACTGAGCGGCACCGAGCT
GAACACCTACACCACCAACTTCAACCAGCCGACCAATGCCAACCGCTACGGCGCGCTGAT
CCAGGTGCCGTCGGTGGCCACCTCGGTCACCATCCCGTTCAACAAGGCCGGTTCGGCGGT
GAACCTGAGCGTGGCGCAGATCTGCGGCGTGTTCTCGGGCGCGATCAGCGACTGGTCGAC
CATCGATGCCAACCGCAGCGGCCCGATCCAGGTGGTGTATCGCGCGGAAAGCAGCGGCAC
CAGCGAAATGTTCAGCCGCTTCCTGACCGCGGCCTGTGCCGCTGAGAATGCTGACACCTC
GAAGCTGGTGGGCGGCAAGTTCGCCATCAAGTCGACCTTCGCCGACCTGTACAAGCGCGA
TGCCAACGGCAACCTGCCGGCGTTCCTGGTGGCCGCCCCGGCCACCGGCGGCACCTCGCT
GTACAACACTGTCTACGCGGCTGAAGGCCGCATCGGCTACGTTGGCCCGGACGTGATCCC
GAACCTGACCGATGCGACCAAGGTCGCCAAGGTCAAGGGCTTCTCGCCGGACCAGGTGAG
CGTGCAGGCCACCCTGGACACCGTCGCTCCGCCGACCGGCACCGATGCAGAGAACCCCGC
CAACTGGGTGCCGGTGTTCGGCAACCCGTCGGCCGGCTATCCGATCGCCGGCTACACCAA
CCTGGTGATCGGCCAGTGCTACAAGGATTCGAGCGTCGCCACCAGCCTGCGCGGCTTCCT
GGCGCGCCACTATCCGGCGACCTACACCGTCGCGTATGAGAAGTCGATCACCGACCACGG
CTTCATCCCGCTGACCAAGGCCTGGCGCGATGCGATCCGCAACCGTTTCGTGCTGGCCAG
CAGCACTGCCGGCCTGAACAACCCCAGCACCTGCGCCGGCATCGGCCGTCCGCTGTAATC
CGCAGCACGGGTTGAATCCTGCTTGACCCGACGCCGGCCTCTGGGCCGGCGTCGCCATTT
CCGCGACGGTGCCGCCGTTGCAGCGTTTGGCTGTCGGCTTCGTCTCGCGTGAACCGTCTA
TCAGTGGCAGGGCATGCGTTGCGTGTGCCTCCCCGATCGTCGCCGCAGCTGCGGCCCACC
AGGTTGATGAGGTTCCGATGTCGCCCCCGCTCCCGTCCGCTGTTCATCCGGCCGCGTCGA
TGCGCCGCAATCATCCGATGGCGTGGGCCATCGCGGTCGCACTGGGGAGCATGGTGGCCC
CGGCCAGCCAGGCGCAGCAGGCGTTCAGTCCGGGCTGGTTCGCCGAACGGGGCGCGGCCC
AGGGCAGCGCGGCACAGAGTGGCCGGATGCCCAACGGCGTGCCGATCCAGTTCCAGTTGC
CGGCCCAGCAGCAGGATGCGGCACGGCAGAAGCTGCAGCAGTCGATCGACAATCTTGGCA
CTGCGGCGCAGGCGATTGCCCTGCAGCAGCGCCTGCAGGAACAGGCGCGGCAGGCGCGCC
GCGAGGCTGGCTTCATCGTTGCCGATGGCCTCGGCAAGGACGGCCTGAGCGTCGACCAGA
ACCCGCTGACCCGTGGCTGGCTCAATGCGCGCGACGCGATCCAGTCGCAGGGCAGCGACG
GGAGGGTGCAGGTCACGGTCGAGCAGACCGCGGACAAGGCGATCCTGAACTGGGAGACCT
TCAACATCGGCGGCAACACCACGCTGAATTTCCTGCAGAACCCTGACTGGGCAGTACTGA
ACCGCGTCAACGATCCGCAGGCGCGGCCCAGCCAGATCCTGGGCCAGCTGAAGGCCAGTG
GCACGGTGTTCGTGGTCAACCGCAACGGCGTGGTGTTCGGCAACAACAGCCAGGTCAATG
TACGCAATCTGCTGGCGGCTGCAGCACGTATCAGCGATGCGCAGTTCCGCGACAACGGCC
TGTACAGCCCCGACGCCAGCAGCAGCGCGCTCAGCGATGCATTCGGCAAGGTGATGGTGG
AGCGGGGCGCCCGCATCGCGACCCATGAGCCGACCAGTGCGACGCGCGGCGGTGGCTACG
TGCTGCTGGCCGGGCACAGCGTGGACAATGCTGGCCAGATCGGAGCGCGCAAGGGCCAGG
TGCAGCTCGCGGCAGGTGACAGTTTCGTGATCCGGCGCGGCGTGGGTACGGCCGCCAACA
CCAGTTCCACCACCCGCGGCAATGAAATCGCGCCGCGCTTCATCGCTGGCAGCACGGCTG
GCAGCGTGCGCAATACCGGCCTGCTGCGCGCACTCGAGGGTGACGTGACCCTGGCCGGAC
GCAGCGTCGAGCAGGCCGGTGTGGCCGTGGCCAGCACCACGCTTGCACAGCGCGGCACCG
TGCATCTTCTGGCCTCGGCCAGTGATGCAGGCAGCAGCGTCACGCTTGCTGACGGAGCCA
CCACGGCGGTGCTGATCGAGGACGATGGCAAGACCACGGTGCTGGATACGCAGCGCGACG
CCCTAATCAAGGAATCGGCCGAGCAGGACGCGATCCGCGCTGGCGCGCGTTCGGCAACCT
TCGACAATCTGTCCCAGCACAATGATCGCCGGGACCAGTCGCGGGTGGAGATCGTCTCGG
GTGGCAACATCCATTTCAGCGCGGATTCGCTGACGGTTGCCACGGGCGGCCAGATCATCG
CCGATGCGGCGGCCCGTAGCTACGTGGACGATGCCGCGCGCGTGGACGTGTCCGGCGCAG
TGGGCGTGCAGGTGTCGATGGAGAGCAACAATGTCCAGGTCAAGGTGCAGGGCAACGAAC
TGCGCGATGCCCTGGACAACCGCGACAGCGGCAAGCTGACCAGCAGCGAAGTCTGGGTCG
ACCGCCGCAGGCTGGTCCACGTTCCGGCCGGTACCGGGGGCTACGAGGGTGAGCGCTGGT
ACGCCGCAGGCGGCTTGCTGGAAGTGGGGGGCTACCTCGACAACCAGGGGCACTCGATCG
GCGAATGGGCTGCGCAGGGAGGCACCGTCCTGCTGGGCGGCAGGGAAGTGATCACGCAGG
GTGGCTCACGCATCAACCTTGCCGGCGGCAGCCTGGATGTGCAGAGCGGCGTGGTCCGGC
AGAGCTGGGTGCGCGGCGTTGATGGCCAGGTCTACCGTCTTGATGAGGCGCCAGCGGAGA
TGCTGTTCGATGGCCTGTACAGCGGCCATGAAGTGAAGCAGGAACGCTGGGGCATCACCG
AGACCTTCCGTGATCCGATCGTATTCGCGGCGCAGCGGGTCGATAACGGGTACACGGTCG
GCCGCGATGCAGGGCGGCTGATCGTCTCCGCACCGACCGCGGTGCTGGATGGAAAGGTTG
AGACTGCAACCTTCCAGGGCGCGCATCAGAACCGCAGGCCGGATGCCGCGCTGGATGGCT
ATGCACAGGCGCAGACGGCGGTCGCGCGCAATGCGCAGTTGTACCTGGGGCGCTACGACG
GCCAGGGCCGCAGTGGTGTGTTCGGCTCGGATGTGCGCCTGGGTGACAAGGCTCCGACGA
AGACGGCGTGGTCGCTGGCGGCTCCGGTCAACGAGGAGCGGCGTGACACGGTGTGGCTGG
ATATCGCAGAGCTGAGTGCCCAGCAGTGGGGGCGGATCGACCTGGCGACCGCCGATCGCA
TCCGCATCGACGGCAGCCTTCGGCTTCAGGCCGGCGGGCAGCTCAACCTGATCGGCAGCG
AGGTGGAGCTGGCAGGCGACATCGGCATTGCCGGCGGCCAGTTGTCGGCGGGCAACCTGC
TGGATGTCCAGGGCCGGCCGATGGCGCTGCTGCACGATGGCCGCGCCCGCACCGTCATTG
CCGACGGAACGCGGATCGACCTCTCCGGCGAATGGAGCAACGCCTCACTGGCGATGCCGC
GCGACGCGAGCGGTGCCTGGACGGATGGCGGCCGCCTGAGCCTGGGCAACAGTCATGACG
TGGCCGTGGGCGCCAAGGCAACGGTTGACGTCGAGGCCGGTGCTGCGCTGGACCTGCGCG
GCAAGGCCCATATCGGCAAAGGCGGCAGCGTCAGCCTGCAGGCGAACAGCAGTACGGTTA
CGACCGATGGCAGTGGCCGGGTGCAACTGGGTGAGGGAAGCCGGTTCAGTGGTCGAGGAC
AGGGCGGTGGTTCTTTCTCGCTGGGGACCGGTGGCCAGGTGCGGGTGGGCGATGCGGACC
TGGCGGGCGCGTCGCTGCGACTGGACCCCGGCCTGTTCGGCAGTGGCTTCGCGCAGTACG
ACATCAATGGCCACCACGGCGTGGAGGTGGCCGATGGCGCGCGGCTGGTCGCTGCCCTGC
CAGGCCTGCGCCTGATCCAGGACGCGCCGATGGCGACCGACCGGGCGTCCGCACTGGCGG
CGTGGGACGAACCGCTGTACAGCGCCGATCCGTCGAGCGGGCGCGTCAGCCAGCGCGCGG
GTGCGAGCATCAGCCTGCGTTCGGAGCGCAACAGCGTGGGCGGTGACCTGCGGGTCGGCA
AGGATGCACTGGTGGCGGTCGATCCAGGCCAGACGATCTCGCTGCTTGGTGCGGGCAACA
TCGATGTTGAAGGCACGCTGCGCGCGAAGGGCGGACGCATCCTGATCGACGATGTGCGCC
CGGAGAACGCGCTGTACGCCGGGCAGCGCACCGAACGCACCTGGCGTTTCGCCGAAGGCG
CGCTGCTGGATGCCGATGCAGACGCGATTTCGCTGCCCGATTCCGGCGGCCGTCTGCGCG
GGCAGGTGCGCGCGGGTGGACGCATCGAGATTGGCGGGGCGCTGGACTGGGAGACCACAG
CGTTCGTCGACAACCGACCACCGGAAGCCTTCGTGGTGGTCGAACGCGGTGCGCGCCTGC
AGGCGCGGGGTGCGTCGGCCGAGCTGGACGTCGACGGCCAGGGCCGTGTCCGCGTGGACA
GCGATGGCGGGCAGATCGTGCTGCGCTCGGCCAATGCGCTGTACCTGGGCGGCGGGATGG
ACGCGGCCGCCGGTGGTGCCGGCGCACGCGGCGGCACCCTGGGGTTGGCCTTTGGCGGCA
GCATCCATGCACGTGGCGCCAGCGAGGAGGTACTGCGGTCACGTGCGATCACCCTCAGCC
AGCACAGCGCACCGGGGCAGCCACTGCCGGCCACATTGGAGTATGGCCACGCCGCGTTGT
CGGTCGAGCAGCTGCAGGCTGGCGGTTTCGACAATCTGTCCGTGTTCGGTGACATCCGCG
CGGTCGGCGACGTCGACCTGCGCCTGGCCCAGAGCCTGCGCATCCACGGCCAGGGTACTT
CGAGCCTGGGCATGGCCGTGGATGCCGGGCCATCGTCGGGGCTGCGACTGAGTGCGCCCT
ACGTTCGCCTGGCGCAGGCACGCTGGCGCCAGATGCCGGGCGAGAACCTGCAGGGCACCG
CCGCGGTCGCTTCGTCCGGGCCGGAAGATCACGCGCTGGCGGTGCAGGCCGGGCTGATCG
ACATCCGCGACGTCACCTGGCTGCCGGGTTTCAAGCATGTGGCGCTGGAAAGCCGCAGTG
ACGTGCGCCTGACCAACGGCATTGCCAGCAGTGGCAACACCAGCGCGTTGATGACGGCTG
GTTCGATGGACGTGACCGCTGCGCGCCTGTATCCCACCACAGGCGCGGTCGGCACGCTGG
TGGCCGGCGCGTCGGCGCAGACCGTGCAGACCACTGATTACTGGTCCGATCCGGATGCCG
TGCTGCGCATCCACGGCACCGGTGCGGCCACGAAGCCGGCGCCGGAATCGGCGCTGGGTA
CGCTTCGCCTGGTGGCCGCCACGGTGCAGCAGGGCGGCAACGTACAGGCGCCGATGGGCA
CGCTGCAGCTGGGTGGCCTGATACAGAACGGAACCGTCGGCAGCCGGGTGGAACTGCTGC
CAGGCAGCGTAACTTCGACCAGCGGCGCCGGCTTGTCGCTGCCCTATGGTGGCACCGTCG
ATGGTGTTGACTGGCGGGTCGGTACGCGCAGCCTGGGATCGCTGACGCCAGCCGGCATCT
CCTCGATGGGGGTGACACTGAAGGCCAACGAGATCGAGGTGGCGCCGGGGGCCCTGCTGG
ACATGTCCGGCGGTGGTGAGTTGACCGGCGCCGCCTTCGTGTCAGGACGCGGTGGCTCTG
TCGACGTCCTGCGTACGGCGTTGGCCGACGCCAACCCGCGCTACGGGTTCAGTGCGTCGG
GCAACCCGGTGTACGCGATCGTACCGGGACGCGCCGGGGCGTTCGCCCCCAGTGGCGAAG
AAGGGTTCGCAGCTCCGGCGGTGGGCCAGCAGATCACCGTGCCGGCTGGCGTGCCCGGCC
TGGCGGCCGGCACCTACACGCTGATGCCGGCAAGCTATGCGCTGCAGCCCGGCGCATTCC
GGGTGGAGCTGGGCGCCACCGGCACCTCCGGCATCGTGCAACCGATTGCGACCGGCACCG
GCACCTGGCGTGTGTCCGGGCAGCAGCGCACGGCGCTGGGCGCGGCAATCTCGCCGTTGC
TCACCGACATCCTGCTGACTCCCGCGGCCGTGGTACGCCGGCACTCGGGCTACAACGAAA
CCTCCTACAACAGCTTCGCGCAATCGGTAGCTGACCGCCGCGGCGAGTCGCGTGGCTGGC
AGACCATCGATGCGCTCGGGTTGACCCTTGCGCTGGGCGAAGGTGCAGGTCGTGCAGACA
CGCCTGCCATCCACTTCGCCGGCACCGCGCGGTTCGCGGCTGCCACCGACAAGGGGCGTG
GTGGCACGCTGGCAGCCACGTTGGCGAGCCCGGCGGTCGGTTCGCTGGAGATCGTCGATG
GCACCACGCAATCGCAGGCGCGTGATCGCGGCGCCACCTTCAGCGACGACGCGCTCAATG
CCTTCCTGCCGGCGCGGATGATGATCGGCGGGCAGTTCAACCAGGAGGCCTCGCAGGTTG
CGGTGACCGGCCAGGCGCGCAGCGTGGCGATCCGTTCCGGCGTCACCTTGAACGCACCGG
AAGTGCTGGTGGCAGCGGCCTCCGGTGGCAGCGGCGTGCTGGTCGAGGCCGGTGCGACCC
TCGATACACTGCCGTTCGCATCCGCCAACGCGAATGCCAGCGCGACCCTGCCTTACCAGG
TCTCCGGCGGCCTGCTGGCGGTGTCCAACCAGCGCCTGAACCTGATCACCGGCACCACCG
GGGTGGAGGCCGGTCCGGTGGCGATCGACATCGGCGGATGCCAGGCGGCGTGCGACGGCC
AGACGCGGCTGGTTTCCGATGGCAGCATCGCGGTAGCGACCGATGGCGCGCTGCAGATGC
GCGACTCGGCCAGCTATGGCACCCGCCAGCTCGGCCTGAGCATGGCGGCGCTGAACCTCG
GCAGTGCCGAAGCGATCGCCCAGGCCGCTGCGGCCGGGGCGCTGCCCAGTGGCATGACCA
TGAACCAGTCCGTGCTGCAACAACTGCTGCGCGGCAATGATGCGACCGGCGCGCCGGCGC
TGGACACGTTGAGTCTGGTCGCGCGGGAGTCTGTCAACGTGTTCGGCAGCGTCGACCTGG
ATGCGCGCGACAGTGCCACCGGCCGCAGTGGCCTGCAGACGCTTGTGCTCGGTGCGCAGG
CCATCCGCGGCTACGGTGCGGCGACCGACCGCGCGCGCATCCTGGTGGACACGCTGGTCT
GGGACGGCTCATTGGCGGCGGGCCAGGCGCCGGGCAGCGACGCGACGGTGCCGCCGGCCG
AGCCGATGGTGGACCGGCTCGGGGCCGGGCAACTGGACATCGTCACCCGGCAGCTGCAGC
TGGGGCGGGCGCCATTCAGCCGTCCCAGCTCTGAAGTACCTGCGAACCGGCAGGTGCTCG
GCTTCAGTGCGCTGAACCTGAGGGCTTCGGAGCAGCTGTCGTTCTCCGCGCAGGGCACGC
TGGACGTATTCCAGCAGCGTGGCGACTATCTGGCCGACAAGGGGTGGCAGTACAGCGGAG
GCAACCTGGGTATCGATACACCGCTGTTGGCCGCCGATCCCGCCGCGCAGCTGCGCGTGC
GCACCGGCGGCGACTTCCGCCTGCAGGGGGGCGCCGGCAAGACGGGTGGCGATGCACTGG
GCAGTGAGTTGAGCATCGACGCCAACCGGATCGCGCTGGACAGCACGGTCGCGCTGGCGT
CCGGACGGCTGTCGGCGAACGCACGCCAGGGCATCACGCTTGGCAGCCGGGCCGAGTTGG
ATCTGGCCGGACGCAAGGTCTCGCTGTACGACGTGGACAAGTTCAGCTGGGGCGGCGATG
TCCTGCTGTCCAGCGACACGGGTGACATCCGCGCCGATGCGGCCTCCCGCATCGATGTTT
CCGCACGCAACAACCGCGGCGGACGCCTGACGGTCACCGCAATGGCCGGCCGAGCCGATC
TGGCCGGTGTTCTGCAGGGTGCCGCCACGGGTCGCTACGATGCCGGTGGCACGCTGGTGC
CCTACGACGGTGGCGAACTGGTGGTGCGGGCACGCCAGCTGCAGGACTTCGCCGGCCTCA
ACCAGCGATTGACCGCCGGCAACGTCGTCGGCGGTCGCAGCTTCCAGATCGGTGAGGGCG
ATCTGCGGATCGGCGACGAAGTGAAGGCGCGCCGGGTCGATATCAGCGTCGACGCGGGCA
GCCTGACCGTGGCCGGCCGCATCGATGCCAGCGGCGAGCAGGTCGGCAGCATCCGCCTGT
ACGCCCGCGATCAGTTGCAGGTGGACGGCACGCTGGACGCGCACGGTACCGGCCTGCGCG
TGGACAGCCATGGCAAGATCATCGACAGTCCAAACCGGGCCACCATCACGCTGGGCAGCG
CCGAAGGTGCCGTCGGCCTGGGCAGCGCGGCGCAGCTGGACCTGCGTGCGGGCAGCGACG
TTACCGTCGGTGGACGTCCTGGCCAGAACGATGGCACCCCGCGCGGCACGCTGAAGATCG
ATGTGCCGCGGCTGGGCAGCAACGACGCGGCGATTGCCGCGGCCACCGGCCTGCGCATCG
ATGGCGCGGCCGACATCCAGCTCAATGGTGTTCGCCGCTACGACGATGCGCCCCTGGCAA
CCACCGCTGACGTGCGCGGCAACCGCGCGCAGCTGGTCACCCAGCAGTGGCTGGACCAGG
TGGTCGATCCGCACAGCGTGGCCTGGATCGATGGTGCGCTGGGCAACGCGGATCTGCAGC
AGCGCACGCGGGCGCTGGGCGATGTGCGCCTTCGTCCCGGCGTGCAGGTGCTGGCGCGGC
GCAGCGACGCCAACCCGGACGGCGACCTGACCATCGCCGGCGACATCGATCTGTCCGGCT
ACCGTTATGGCCCCGATGCCAACCGCGCCGATCCATCGCGGCGTGGCTTCGGCGAATCGG
CCTCGCTGGTGCTGCGCGCCGAAGGCAACATCAACGTCTACGGCAGCATCAACGATGGGT
TCGCACCGCCGCCGTCCACGCCGGATGAGGGCGGCTGGCAGCTGTACGAGGGCCGCAATG
GCAGCGCGGGGCACACCCCCTTTGGCGGTGGGCTGGTGGTGCCGGTGGACGGAGTGAAGC
TGCAGCCCGGCACCGAGTTCCAGGCCGGCACCCGCCTGAACTATGACGTGCCGGTCGAAT
CGGTAACGCTTCCGGTCGGTACCGTGCTGCCCGCGCCGATGGTGATCTCGCAGAACCTGC
GGCTGCCTGCAGGCACGGTGCTGGGTGCGGCGGTGACCACCGACTCCGGGCAGACGCTGG
CCGCGGGCACCGTGCTGCAGGAGCCGCTGATGCTGGCGGCCGGTGCGCGGCTGGGAGCCG
GCTTCCGCCTGCGCAGTGCGGTACAGATGGCGGCACAGGAGTGGCCCGCCGGCGCGGTGC
TGCCGGTTGCGCTGCGCCTGGCACGCGAAGTCGCGCTCAAGGTGGGCGCGTACATCCCGT
CGTTGACCAAGGTGGAGCTGCCCGGCGACGCGCCGGTGAATCTGAGGCCGGCCGATGCCG
GCGGCAACCAGGGGCGCAACTGGGCGCTGGCGCCGATGCTGGCCGAGGGCACCACCTCCT
GGGACCTGACCGTTGTTGCCGGCGCCGATACCGGGGCAGCCGACCCACGCAGCCGGCGCT
GGGGCAGCGAAGGCAGCGTGGTGCTGGCCGACACCCACCAGGGCTCGATCGGTACGGTCA
AGACGGAAATCATCTGGGTGGGGGATCGCGCGTTGACCGAGCAGGCATCGTTGGACTGGA
TCGGCGACACCTCCTATGCAGGCCGTCCGATCGCGGAGCTGGCCGACATGTTCGGCTTCA
CCGAAGACGAGTTCTGCGCGATGTCGGCCGACTACTGCGGCCCGGCACCCCGCCAGGTGG
CCGCGCAGGGCTCGCTGGATTACTGGGGCGACGAGTCCTACGCAGGCACCCCTGCGAAGG
ACTTCGCCGCGATGTTTGGCATGACCGAAGACGAGTTCTGCAGCACCGCGCCCACCTACT
GCGCCGGCGGCGGCACGCAGACCGAAGTGACCACTTACGGCAAGCGCGCAGGCACGCCGG
CGTGGAGCGTACTGCGCACCGGCAGGGGCGACATGGAACTGCTCGCGGCCGCTGACGTCG
TGATGAAGTCAGGCTTTGGCGTCTACACCGCCGGCACTCCCGCCGCGCTGGGTGGGGGCC
GCGACGCTGCCTTCAATTCGCCCCGTGCAGCGGCCCCTTGGAACACCGCAGTGCTGGGAC
CGAACCTGGTGCCGGGCAGCTATGACGCCGCGATGGCAGGCTACCAGGCCTGGTATCCGG
ATCATGGTGGCAACCTGCGCGTCGAAGCCGGGCGCGATATCGTCGGCGACGCCTGGACCG
CGCGCGCAGAGTCGGGCAGCAGCGATCGCGACTGGGCGCTGTACTCCAGTGCCGCGGTCG
GCAACTGGCTGTGGCGGCAGGGTACCGGCGGCACCACTGGGGTCGAGCCGGTGCCGACCA
GCTGGTGGGTGAACTTTGGCGCCTACACCAACGTGTCCGCTGCCGCCGGCGCCTCTCCAC
GGATGGTTGGTTTCACCGGCTTCGGCACATTGGGCGGGGGCAACCTGACGCTGGAGGCCG
GGCGTGACGCCGGCGTGCGCGATGCGATAGGTGACGCGTTGGTGTCGACGATCGCACCGC
GCTCGGGTGCGATCATTGCTGCGGTGGGATCGACCGGCCGGGTCAGCGATGGCCAGCTGC
ACCTGACCGGCGGAGGCGACCTGCAGCTGCGTATCGGTGGCGCGCTGAATCCGAACCTGC
AGGCGACGATCTCCAGCCTCAACCCCTCCAGGGCGGGACAGAATCTCGACCTCAACGGTA
CCTTCAGCAACCTGCGTGGGAGCCTGCAGCTCGATGCAGGGCGCATCGGTGCAATGGGCG
TCACCCTGGAAAGCTACGCGACGCTGGGTAAGCAGCGGGCGGCAGACCTGTTTGCGCCTG
ACGCCGCCCGCGCGATGGGCGGGCCGGTGCTGGTGCTGGGTGACGCCGCCGCGCAGCTGC
AGGCGCGGGGCGATGTGGTGCTCGGCGGCGTCGCCGATGCCGGCCGGGTTCCGCTGGCCA
ACTACAGCGCGGTGCTGCAGGATGACGGCGCGCGCGCTGCAGGCAGTACGTGGTTCTCCC
TGTGGACCGCCAACACGGCCGTGGATCTGTTCAGTGCCGGTGGTGACCTGGCGCCAGGCC
TCGCCGGGCCGGAAAACGTGACGGGCAGCAATCTGTGGCGGGAGCAGGTCCAGCTTGTTG
TGCGTGGCGGCGATGATCTGCTGAATTACTGGCTCTATCCTTCGCGCTTCAGCGCCATTG
CTGCGCAGGGTGACATCAAGCTGGACCGGATCAGCACCGCGCCGGGGACGCAGGATGTGA
TTCTGCTGGCACCCTCGGCGACAGGACGGCTGGACGTCCTGGCCGGCGGAGGCATCTTCG
CCCAGCCTGGCGCGACCCAGATCGCGCGCTCGGCCAGTGACGCGCGCCTGCCGGGACCCT
TCGACCCGGCATTCATGGCCGAGCAGGGGGATTCCGCAGGCAATGTGACCCGCTCGCGGC
ACAACCTGTCCGTCGACGGCAACACGGCATCGCCGGCGGGGTCGCTTCCACTGTTCGCAT
TCGGTCCGAATACGCCGCTGTCCACTGTGTCTGCGGCACTGGCGCCGAGCCGCTTCTACG
CGGTGCAGGGCGACATCATGGGTCTGGCCACCGGCGCCCAGCGCACGCTGAATGTCAACG
CGGGGCAGCGCACGCAGCTGAACTGGTTCGAGGCCGCCGGCGCCGTGCAACTGCGGGCAG
GCCGGGACATCCTCGGGGTGTCGATGACCGCGTTGAACACCGCGCCCACCGACATCACGG
TGGCGGCGGCGGGCCGCGACATCGTGCATCTGAACGCGACCATCGCTGGCCCCGGCAACA
CCGAGATCAGTGCCGGCCGCCAGCTGCGCCAGGAGGATGCGGGCAGCATCGCCAGCCTCG
GTGGCATCGTGCAGGGCGACACCCGTCCCGGCGCCAGCATCGCGCTGACGGCCGGCAACC
AGCAGATCGATTTCGCGGCCCTGCGTGCACGCTATCTGGACCCTGCCAACCTTGCCGATC
CCGCGCAATCGCTTGCGTCGCAGCCGGGCAAGGCAGCCAAGGTGTACGACCAGGAACTGA
AGCAGTGGCTGCAGCGACGCTTCGGCGTGGCGGCCGAGGGCGACGGGGCGCTGGCCACGT
TCGATGCGCTGCCGCAGGAACAGCAGCGCATCTTCCTGCGCCAGGTCTATTACGCAGAGC
TGCGCGAAGGTGGACGCGAGTATACCGATGCAGAAGGGCCCCGCTTCGGCTCCTACCTGC
GCGGGCGCGAAGCCATCGCCACGCTGATGCCGGACAGGAATGCGGCCGGTGCGACGATCG
ACCGTACCGGCGATATCGTGATGTACGGTGGCTCCGGCGTGCGTACCGAGGCGGGCGGCA
ACATCGAACTGATGGCACCGGGTGGGCAGATCGTGATCGGTGTGCAGGGCGTGGTGCCAC
CCGCCAGCGCCGGCCTTGTCACCCAGGGGCAAGGTGATATCCGGCTGTTCAGCCAGGACA
GCGTGCTGCTCGGCCTGTCGCGGGTGATGACCACCTTCGGCGGCGACATCCTGGCGTGGT
CGGAGCAGGGTGACATCAATGCCGGTCGTGGTTCGCAGACGACGCTGCTGTACACGCCAC
CGCGCCGCGTCTATGACGGCTGGGGCAATGTGATCCTGTCGCCGCAGGCTCCCGCCAGTG
GCGCAGGCATCGCGACGTTGAACCCCATCGCCGAAGTGCCGCCGGGCGACGTCGACCTGG
TCGCGCCGCTGGGCACCATCGACGCGGGCGAGGCTGGTATCCGCGTCTCGGGCAACATCA
ACCTGGCGGCGCTGCAGGTGCTCAACGCCGCCAACATCCAGGTACAGGGCGAGAGCAAGG
GCCTGCCGGTGCTGGCATCGGTGAACGTCAATGCGCTGGCCTCGGCCAGTGCGGCAGCCA
ACAGCGCCAGCCAGGCCGCACAGGATGTGATGCGCAAGAGCCAGGACGAGGCACGGCGCA
ACCAGCCGTCGGTGATCAGCGTGCAGATTCTGGGCTTCGGCAGTGGTACCAGCGCCATCA
ATCCGCCGGCGCGTGGCAACACTGCCAACAGCGGTTATGACGCCAACAGTGCCTTCCAGT
TCCCGCAGGCAAGTCGCGACGAGGGCACGCAGCGCCGATAGGTGCCGTCCTTGGTCGGCA
CACGTTGCTGCCCACCAAGGTCGGCAATAGATCCACGCCATGCGTGGATGCGACCGGGCC
GGAAGAACGAACAGCATCGGGCCAGCCGCCACGGAACGGAAGCGGCCCCAGCCAGGATGG
CACGGAGGGCAGGGAGCGGCCATCAGCGGTGAGGACCACCGACACGGCGCCGCCGGGTGC
AGGAGCGCGCCCGGCGGCGGGCTCGGCAGTAGATCCGCGCCATGCGTGGATGGCCGGACC
AGCCTCAGTGCCGACCAACGGTCGGCACCCACCAGGGCAGGCCGGGCAGTAGAAGCCGCT
CGGCAGTAGATCCACGCCGTGCGTGGATGCGGTGCCACGAACGAACCCTAAAGCTCCAGC
ACCCGCCGGTAGCCCAGCGGTCCACGCCCGTCACGCAGGCCCAGCCGCAGTTCCAGCCCG
GTGGCCGGCAGCACCTCGCCCTCGCTCGGCAGCATCGCCCAGCCGGCCCCGGGTTGCCAG
GCGCGCACCTCGAACCGCTGCACATCCTTTGCCACTGCAATGCCTTCCGAAAGAACCGGT
GCGGGCAGGGGATAGCGGTCCGTCGCCGTACCGCTGGCGCGCCATAGCGTGTTGCCTTGC
CGCCACCAGCGCACCCGCTGCCAGCGCAGCCCATCACTGTCGACGCTGCGGGTGATCTCC
AGCGCAAAGCTGCCATCCGGATGCCGTTCGCTCACCAGTGAAGGGGGTAGCAGGCGCTGA
GGCTGATCCGCCGGGCGCACCGCGCCGTTCATCAGCGCATCGTCGGCACGCATCTCGATA
TCGCGCTGGAACTGCTGCAGCACGCGTAGTGCCGTCGTGGTCTCGGCATCGGCCCGGCGC
AGGCGCTGGTCGCTGCTGGCCACGCTGTCGAGCGCTCGCCAGCAGATCAGCGCCAGCACG
CCCATGATGGTGATCGCGATCATCACCTCGATAAGGGTGAAGCCTGCTGCGGTACGCTTC
ATTGCGCCGCGGTCCACGGCAGCTGCATCCGCGCCAGCGACTGCCGCGGTGCATCTTCGG
CAGCCACGCTGAGTTCCAGTTGCGGCTGTCCGTCACCCCCCGAGCCGATATGCTGCAGCA
CCAGGAAACTGCTTCGCCCCTGCACGCAGCGCAGCCGTGCATCCTGCGGCGGCTGCCCGG
CCAGGCGCAGCTCCTGCCAGCGGTCCTGCGCGCACAGCAGCGCCAGGCGACGGTCGCGCA
GGCGTGACTGATCGTCGGTGGCCACCGCGACCGAGCGCATGACCGCAGCCAGCGCAATCG
AAACGATCGCCAGTGCGATCAGCACTTCGATCAAGGTGAATCCGCGCATGTTCCGCTTCA
CTGCACGACCTGCAACTGTCCGCTGCCATCGTCACGAAGACGCAGCTGGCGGCCCTGCAA
CGACAACGTCAGTTCCCATGCCACGCCGATCCACTCCGGGCTCAGTTCAACCGGGGTGGC
CGGCTGCACCACGATGCCGGCCGGTTGCCATGACTGTGGGCGCAGCAGGTCGTCGCGTTG
CACGTCCACCCAGCGGGTGCCTTCGCGCCTGCTGAACCGGTAGCCGGCGGCGTCGGCCTG
CCAGCGCAGGGGGCGGCCATCGATGCGGGCCTCGTCGCGCGCCACCTGCAGGCGCTGCGC
CAGTCGTTCGGCCTCCTGCCGCAGCTGGCGCGCGGGGTCGAGCAGGCTGCCCAGGCCCAG
GCCGATGCCCGCCGTGCAGATGCCGATGATCACCAGCACCACCATCAGTTCCAGCAGGGT
GAAACCACGCGGCACGTGCTGCATCGACGTTGCCTCCTGTCCAGGTCGATGCCTGCCAGC
GTAGGCCCGCATGATGAAACAAAAGCGTCAGCGGCGGCTGCTAGCGTGGGCGGACACGAA
CGTGGCGATGGTGCGGAACATGGATGGCAGGCGCTGGGATCGCAATCGGATGTTGACCCT
GCTGGCGGCCACCCTGCTGCTGGCGGTGGTGGCCTATTGGAGCGTCACCCTGTCTGCGGT
GGCGCCTGCGGCGGCGGCCAGCGAAGCGCATGCCGATGCGCCGGCCCGGCCGCTGTTCGA
TGCGGTGGCCAGTCTGCCGCTGGTGCGGCTGCTGTCGCCCGGTGCGGTGCAGACCGAGGT
GGTCGTGCTGGGTGTGATGGCGGGTGACCACGCGCCCCTGGCCCTGTTGTCGGTGGATGG
ACGCCCGCCGGAGGCTTACGCGCCCGGCCAGCGGCTGGGGCCCTGTACGGTGCTGGCCAG
CATCAGCGCCAACGCGGTGGAACTGAACCAGGCTGGGCAATCGCGCAGCCTGCCGGTGCC
CGCGCTGCCACCGGTGCCGAACGATGGCATCGTGCCGGCCGCTCCGCAGGGCGGCGCTCG
GTAGAGCCGAGCCCGCGCTCGGCTGCCTCTGCATGGCTGTTGAACGGTGTGCAGGCGCAG
CCGGGCGTGGGCTCGGCTCTGCAGATGCATGGGTTCATCGCGCCGGACGCTGCGGTACCA
CGGACCGCCCGAAGGCATCGCCCATGCGTTGCCGCGTGCCTTCCAGGTTGTACTGCATCA
GCTGGTTGCCGGGCTGCCGCATCAGGCGTTCGGCATCCGGCAGCGCCGCTGACTTCGCCG
ATTTCGGCGCCGGCGCCAGCCTGCGTTGCAGGCATTCCCACGCGGGGATGCGCTCGCCGT
TGACCTGTACTTCGATGCACGGCGCAGCACCGTCCTGCTTCTTCGCCTCTCCGGCCCAGG
CCGATGGCAACGCCAGCAACAAGGCAAGGGCGAGGGCAGGGCGAAGGCCCGCCTTCAATG
GCTCACTCATCTCGAATCTCCTGCAACAACCGACGCTCTGCAATGAAGACGTGTGGCGAG
GGCAGTCTACGCCGGCGAGTGCTCTGGCGCTGTCACAAGATGACAGTGCTGTCACAAAAC
TGGTGGCGGTTTTGACGCGACGTGCACGTCCTGTTGGTAGACCCACGCGCCGCTCCTTGG
CCACTCCCTCCGATACGACGCGATGCCTTCGATGACTCCTGTTCCGTGCCGAGCCGTCCG
CTTTCCGTTGCGCCTGCATCCGCTGGTGCTGGCGCTGGCCGCGATGCCGCTGCCATTGTT
CGCGCAGGAGGCAGCGCCTGCGCCCAGCGTGAACATCAATGAATACATCGTGCGCGGCAA
CACCGTGCTCGATCCGCGCCAGATCGAACGGGCGGTAGAGCCGTTCCTCGGCCCGGGCAG
GACCCTGGCCGATGTCGAGAAGGCGCGCGATGCGGTCCACGCGCTGTACCAGCAGGCGGG
CTACCAGTCGGTCTACGTCGAACTCCCCGAGCAGCAGGTCAGTGGCGGCGTGGTGCTGCT
GAAGGTGCAGCAGACGCCGATCGGCCAGCTGCGCGTGGTCGGCACCCGCCACGAATCGCC
CGACCGCATACGCGATCGCGTACCGGCACTGGCCGAGGGCAAGGTGCCGGACTTCGACCA
GGCCCAGAAGGAACTGACCGCACTGAACGAAGGCGGGCGTCGCCAGGTGATGCCGCTGGT
GCGCGAAGGCCAGGTGCCGGGCACGATGGATGTGGACCTGCAGGTCGAGGAGAAGTCGCC
GTGGCGTGCCAGCGCGTCACTCAACAACGACCACAGTGCCGACACCGAGAAGCTGCGCCT
GAGTGCGTCGCTGGCCTACGACAACCTGTGGAAGCGCGGGCACAGCGCCAACATCGGCGT
GTACCTGGCGCCGGAAGATACAAAGCAGGCCAAGGTGTTCTCGGCCTCGTACACGATGCA
GTTCGAAGGCACGCCGTGGAGCCTGGAAGCCTCCGGCTACAAATCCGACAGCCGCGTGTT
GAATGCAGGCGGGCAGGTCGGTACCGGCACCGGCACCAACGTGATCGGCAACGGCCATTC
GATCGGCCTCAAGCTCAACTACCGCCTTGCCGGCAGCAGCCAGTGGTGGCGCCAGCTCAG
TCTCGGTGTGGATTTCAAGGACACCGAGGAAGACACGCAGATGGGCAAGGACAGCCTGAA
GACACCGTTGAAGTATGCGCCGATCACCCTGGCCTTCGTCGGCGTGCGCCAGGGCGAGCA
GGATCAGCTGAGCATCAACACCCAGCTGGTGGCCGGTACCCGCCGCCTGTTCGGTTACGG
CAACGACGCCACCGCGTTCGGGCAGAAGCGCTACTGGGCTGACCCGAGCTTCGTGGCCTT
CAAGGCCGACGTGGCCAACACCCACACCTTCAGCAATGACTGGCAGTGGTATGCGCGTGG
CTCGCTGCAGGTAACCGATGCGCCACTGGTGTCGGCCGAGCAGTTCGCTGCTGGCGGCAT
GTACACCGTGCGTGGCTACCTGTCGGCCGAGGCGATCGGCGACTACGGCGGCCTGGCCAG
CCTGGAATGGCGCACCCCGGCGTGGTCGCTGTGGAGCGGCACCGATCTGCGTGTCTACAG
CTTCGCCGACGCGGCCTACCTGCGCCTGCGCCGGCCGCTGCCCGAGCAGCGTGACAAGTA
CAACCTGGCCTCGGTCGGCCTGGGCGCGCAGCTGCGCCTGGGTGAACACCTGCAACTGCG
CCTGGACTACGCCTGGCCTTATGCCGATGGCCCGGTCACGCGCAAGGACGACCCGCGCCT
GCATTTCAACATCAGCACCAGCTACTGACCCTTCCCTTGAACATGCGTTCTCCGGAGACC
CTTCGCATGGACCGTTTGCTTTCCCGAGTGTTGCTGCTGCTGGCCGCGCTGGTTGCGTTG
CCTGCGGCTGCGGCCGATGCCAATTGGTGGCAGGCCGAATGGAAATACCGCAAGCCGATC
ACCGTAGACGCGGGCCCGCAGGGCGCGGGCCTGGCCGGTGACCCGGGCCGCACGCCACTG
CTGCTGCGGCTGCATACCGGCAACTTCGGCTTCGACGGCACCCAGGATGCGGGCAACGAC
CTTCGCTTCGTCTCGGGTGATGGCCGTACCGTGCTGGCCCACCAGATCGAGCAGTTCGAT
CCCACGCTGGGCCTGGCCCTGGTCTGGGTGGACCTGCCGGCGGTCAGTGCCGCCGCGCCG
CAGACCATCTGGATGTACTACGGCAATGAAAAAGCCCCGGCCAGCGGCAACGGCCAGCAG
GTGTTCGATCCGGACTACACGCTGGTCTATCACTTTGCCGAGGCCAATGCGCCGGCACGC
GACACCACCGCCTATGGCAACAATGCCGGTGCGGTGGTGCCGCCGTCGGAAGGCGCGGTG
ATCGGCCGCGGTGTGCAGCTGGGCGCCGGCCCGCTGCCGCTGCCGGCCAGCGCGTCGCTG
GCGCAGGAAGCGGGCGCGCCGCTCACCGTTTCGGCCTGGATCAAGCCGGGCAGCAACAAT
GCGGCTCAAGCCATCTACGCCCGCCGTGATGGTGCTTCCGAACTGGTGCTGGGCATCGAG
AACCGCGTGCCGTTCGTGCAGCTCAATGGCCAGCGCAGCACGCCGGCGCAACCGATTCCG
GAAGGGCAGTGGGCGCATGTTGCACTGACTGCAGAGAACGGCGCGTTGCAGCTGTACCTC
AATGGGCGCGTGGCTGCCCAGCTGAGCGGTGCGCTGCCGGCGCTGGCCACCGCGCCGGTG
GTCGGCGCCGATGCGCCGGGCGCGGCGCAGCCGCTGGCCAACTTCGAAGGTGCCCTGGAC
GAGTTGCGCATTTCGCGGGTGGCACGCGCGGCCGCGCTGCTGCTGGCCGACGCCACCGCT
CAGGGCGCCGACTCGCGCCTGGTCAGCTACGGCGCCGACGAGCAGTCCGCCGGGCAGAGC
CACTTCGCCTTCATCCTCAAGGCGATGCCGTTCGATGCCTGGGTGGTGGTCGCCATCCTC
GGCCTGATGATGCTGCTGTCGTGGGCGATCATGATCGCCAAGAGCCGCCACTTCGGCCGT
ACCAGCAAGGCCAATGCCGTGTTCACCGAGAGCTTCGGCAAGCTGTCCGGCGTACCGCTG
CGCACCCTGTCCGACATGGACCGCCAGGGCAAGGCGCCGACCGCCATGCACGATGGCTCG
TTGTGGCGCATCTACCAGGTGGCCATCGATGAAATGCAGCAACGCCACCAGCGCGATGGC
AACAGCGGTTACCTCAGTGGTGCCACCATCGCGGCGATCCGCGCCTCGATGGATGCAGTG
ATGGTGCGCGAGCAGGAAGCGATGGCGCGGCGCATGAACTGGTTGTCGACCACCATCGAA
GGCGCGCCCTACGTGGGCCTGTTCGGCACCGTGATCGGCATCATGCTGGTGTTCGTGGTT
GCGGCAATGGCCGGCGCGGTGGACATCAACTCGGTGGCACCGGGCATGGCCGCGGCGCTG
CTGTGTACCGCCGCCGGCCTCGGCGTCGCGATCCCGGCGCTGTTCGGCTACAACTACCTG
GGCGCGCGTGCCGAAGCGATCGGTGCGGACATGGCGGTGTTCATCGACGAATTCGCCGCG
CGCCTGGCCGAAGAGCAGGACGGGCGCGGCCCGGCCGCGGTCCAGGGCTGAGGGGCGCGC
CATGGGCCAGAAGGCGAAGTTCGGCATCAAGAAGCGCGAGAAGGGCATCAACGTGACGCC
CTTCGTCGATGTGCTGCTGGTGGTGCTGGTGATCTTCATCCTGACCAGCAACGCTTCCAT
CCCCGGCATCGAGGTCAACCTGCCGAAGGCCAGCAACAGCGTCGCGCTGGAGAAGCCCAA
GACCAAGGCGATCACCATCGACCCCGGTGGCCAGGTGTTTCTGGATGCCTACCCGGTGAC
GATGGCGGAGCTGGAAGACCGCCTGCGCACCGAGCGCGCGACCACGCCGGATTTCCCGGT
GATCGTGCGCGGTGACGCGCAGGTGCAGTACGCCCGCGTGGTCGAGGTGCTGGACCTGCT
GCGGCGCCTGGAGCTCGCCCAGGTCGGTCTGGTCACCGGCAAGGCGCAGGGCTGAGGCAT
GACGGCCCATCAACCCCCTCGGCCGGAGCCCGGCATGCGCGGTCGCCAGCTGCTGGTGAC
TGTCGCGCTGGTGCTGGCCGCGTTGCTGGTGCTCGGCATCGCCGTGTGGTGGATGCTGTT
CAAGGACACCGCCAGCACCCGTCGGCCGGTGGTGCAGCCGCCGATGCTGGCGCTGCCGCC
AGCGCCTCCGCCACCCCCGCCGCCGCCGGAAAAGCCCCCGGAACCGGAAACGCCGCCGGA
AGAAGCGATGCCTGAGCCGGAGCCGCTGGATCAACCGACGCCGGCCGAAGAGCCGACGCC
GACCCCCGACAACGCTGACCCGGTGACGATGAACGCCGATGCGCAGGCCGGCGGTGACAA
CTTCGGCATCCAGTCCGGCAATGGTGGCGGTTCGTCCGGCGTCGGTCGCGGCGGTGCCGG
CAATGCCACCTATGGGCGCTACCTCGGCTACCTGATGCAGCAGGCAATCTCGCGCGACGA
CAAGGTCAAGCGCCTGGCGTTCCAGCTGCAGGTGAATGTGTGGCTGGCCAGCGATGGCCG
CCTGGAAAAGGTCGAGCTGGTGCGTGGCAGTGGCAACGAGGAGGCCGACGCGGCCGTGCT
CGATGCACTGCGTCGCATCGGCAAGGTCGACCAGGCACCCCCACCGTCGCTTGATTTCCC
CGCCCGCGTCCTGATCCAGGGCCGCCGGCCCGGGGCCTGATTCCCGACCTCCGTGATTTC
CCTTCTTTCGATGAGAACCGTGATGAACGACCACGTCCGCGCACGAACCGATTCCCACCG
CCCGCGGCCGGCCCGACGGGCGCTGCTGTGCTGCGCCGTGCTGCTCAGCCTGGCCGCCCC
GGCCGGTGCGATGGCCGCTGAAACCACCATGGTCAAGCTGATCAAGGGCCTGATCGCCAG
CGGCGCACTGAAACCCGAAGATGGCCAGGCATTGCTGGTGCAGGCCGAGGCCGAAGCGGC
GGCCGCCCAGCGCAGCGCAGCCACCGCGACCTCGGCCGCCAGTGGCGGTGTCGCCCTGGA
GGCCGGCGACGTGCGCGTGCCCTACGTGCCGCAGAGCGTGCGCGACGGCATCCGTGACGA
AGTACGCCAGGACGTGATGGCGCAGGCCAGGTCCGAGGGCTGGGCGGCACCGAACGAAGT
GGCTGAGTGGACCAAGCGCATCAAGGTCACCGGTGACATGCGCGTGCGCAGCGAATCGCG
CTTCTCCTCCGAACGCAACAGCGATATCGTGAGCAACTGGTCGTCGATCAATTCCGGCAA
CGGCTTCGACACCAACACCAACACCAACCTGCAGCTGCCACCACTGCTGAACACCCGCCA
GGACCGCCGCAACCTGTGGCGCATCCGCGCCCGCCTGGGCATCGAGGCGACCATCGGCCA
GCACACCACGGCCGGTGTGCGCCTGGCCAGCGGCAGCAGCAATGGCCCGGTGTCGACCAC
CGAGCAGCTGGGTGGCGGCCTGAGCAAGAAGGATGTATGGCTGGACCAGGCATGGCTGGC
CTACAGCCCGGCCGACTGGGTGACGGTGCTTGGCGGCCGCTTCGGCAATCCGTTCTGGAC
CAGCGACACGCTGTTCTCCAACGACCTCAACTTCGATGGCCTGGCCGCCAACCTGAAGTA
CGACTTCGACGGCGGCGACCTCGGCCTGTTCGGCAACCTGGCGGTGGTACCGCTGGAATA
CACCTCCGACAGCGCGCCCAGCCAGAGCCGGGTCAAGACCCCGAACGAGAACAAGTGGCT
GTCCGGGGCGCAGGTGGGCGTGAACTGGCGCTTCAATGACGACAACGCGCTGCGCGCGGC
ACTGGGCTACTACGACTTCAAGAACATCAGCGGCCGCCTGTCCTCGCCGTGCGCGCTGTA
TGCGGGCGCGGTGGGCTGCGACACCGACTGGTCGCGTCCGGCGTTCATGCAGAAGGGCAA
CACCCTGATGCTGATCCGCGACATCGCGCGCAATCCGCTGGATCCGGCCAATACGCCCAC
CCCGCAGTATGTCGGCCTGGCCTCGGCATTCCGCCTGGCCACGCTGAACCTGCGCTGGGA
TACGCAGCTGGCCCAGGACGTCGGCCTGCGCCTTGAAGGCGACTACATCCGCAACCTGGC
CTATGACAAGCAGGCGATGTTCAGTCGCGCCAACAACGGCATCGTCAACAACTACGGTGC
CGGTGGTGCCGCCAGCATCGATACCTTCCGCAGCGGCGACACGGCATGGATGCTGCAGGC
CACCTTCGGTGCCACCGAGCTGAAGGAGAAGGGCCAGTGGCAGGCGCTGCTGGGCTACAA
GCACATCGAGGCCGATGCGCTGCCGGATGCCTACAACGATCCGAACTTCCACCTCGGTGG
CACCAACGCCCGCGGCTACTACGTGGGCGGTGCCTATGCGCTGGACGCGCGCAGCTGGAT
CAGCGGCAAGTGGATGGCGGCCAAGGAAGTGTCCGGTGCGCCGCTGTCGATCGACGTGTT
CCAGCTGGAGTTCAATACCGGCTTCTGAGTGACGGCGTGATGCGGATCACGTAGTGCGTG
GCGGGGGCGCAGCGATGCGCCCGTCTAGGGAAAGGAGACCACGCGTTGTTCAAAAGGAGG
AGTGGATGAGCCGTCGCAAGCTGTTCGAGAGTCCCGAACCGTCCAGCCAGATGCTGGGTG
TTGGACCGGCCTATGTTTCCGTGGAGGGCCTGCGCCAGCACCTGGCGGAGTTCCTGCTGT
ACGCGGGCCGGCCGGTGGTGATCATGCGCGGGCGCAGCGAAGTGGGCTACTTCCTGCCGG
CGCGCTGCTGGCGCCAGCGGGACGATGATCCGCTGGCGGCCGCGGCCGCCGACCAGCTGC
TGGATGCCGCCGGGTTCCAGGCCGAAGACATCCAGCAGGTGGAGCAGGAATTCAACGCGA
TGCGCCAGCGCACGGTGCTGCATTCACGGCGCTGAGCCTTCTGTTACGCCGCCGCCCCAC
GCTCACTGGTGATGCGTGCACCTTCGCGCATCACCAGGGTCACCGGGGTCTTTTCCACCA
CCTCCAGCAATCGCTGCCACTGCGCATCGCTCAGCTCGGCACCGGCATGCAGCACGCGGT
GCACGTGGAGGCGTCCGTCCTCATCACGTTCTGAGCGCAGCTCGGCATGGAACTCGCCCA
GGTCCCAGCCCTTGCGCTGCGCGTACATGCGCAGGGTGATGGCGGTGCACGCCGCCAGCG
AGGCCAGGTACAGGTCGAACGGCGCGAAGCCCTTGCCCTGGCCGCCCAACGAGGCAGGCT
CGTCCGCATCCACATCGAAGCTGCCATTGCTGATGTGGTGCAGGTAATTGTCGGCGGTCG
AAACAATGCGTGCGTAGGCCATCACATTCTCCATCTATCCATGGCGTCGAGCCACGCTCG
ACCAAACCCACTGTAGCGTCGAGCCATGCTCGACGGCTCCCCAAAGGCGGCGCCAGCCAG
GACCGGCGCCGCCACCCGGTTACTCGGTACGATCGTACGAGAACTGGATGCCCGCCGTAC
CGCCGGTTTCAATGAAGAGGTTCATGAAGGCCGGCACCGTTTCCGAACGGGCCCAGTCGC
GCTGCAGCTCGCAGAACAGCTGCGGCACGCTGATCAGCTGGCCGCCGGCCTGTTCGATGC
GGCGCAGCGCGGCATCGTGCGCGGCCAGCGAGGTGCCGCCGACGGCGTCGACCACCACAT
ACACCTCATAGCCTTCCTTCAACGCATCCAAGGCCGGGAAGGTCAGGCAGGCCTCGGTCC
ACAGCGCGGTCATGATCAGCTTGCGGCGGCCGGTGGCTTCCACGGCCCTGCGGAACTGGA
CGTCTTCCCAGGAATTGATGGTGGTGCGGTCGTAGGTCGGATAGTCACCCAGCACCTGGC
GCAGCTGCGGAATCGGCGGCTTGTTCAGGCCGGTCTTGACGTTCACCGTCGAATGCACGA
TCGGCAGGCCATAAGCCACTGCGGCTTTGGCAGTGCCGACGATGTTGTTGACCAGCAACT
GGCGGTCCATCGAAGCAATGGAGTTCACCTGCACCGGCTGGTAGTCGATGATGATGAAGG
CGGAGTTCTGCGGGGTCAGCAGATGATCGCTGGCCGGGTCGCGGATCGGTTCACTGGACA
TGATGGGTCTCCGGTTGAGAGGCGTGCCGACAGCGGGCCGGCACCCCGGGCGTAGGTCAG
CTGCGCTGCGAATCCAGCGGCTCGTGGTTCTTCTGCACGTCCTGCGCCTTCAGGTAGCTT
TCGATCAGCAGCTGGTAGTTCGGGAAGATCTTCGTGTAGACCTCGGCCCATTGCTGGGCA
TCGTCGCGTTTCCAGCTGCGTTGGATCTCCGAGGCCACCGCGGCGGTGTCCATCGGCACC
ACGCCGGCCTGCACCACCCGGGCCAGGGTGATCTCCTCGGCCATCTTCGAATAGGTGCCC
GAGGCATCGATGACCGCGAACACCTGATAGCCATCGGCAACGGCGGCAATGGACGGGAAG
GCCATGCACACGCTGGTGATGGTGCCGGCAATGATCAGCTGCCTGCGGCCGGTGGCCTTC
ACTGCGGCAACGAATTCCGGATTGTCCCATGCGTTGATCTCGCCCTTGCGCGCCACGTAC
CGGGCATGCGGGGCTGCGTCGTGGATCTCCGGGATCAGCGGGCCGTTCGGGCCCTGCGGA
ACAGAGGCAGTGGTGATCACCGGCATCTTTGCCAGCGTGGCCATCCTGGCCAGCGCGGTG
GCGTGGGCGCGCACGCGGGTGAACGGCATGTCACCGATGGTCTGGAACAGGCCGCTCTGA
TGGTCGATCAGCAGCATCGCGGCGTTGTCCGGATCGATCACCGGGCGGGCACCGTTGAAG
TTGGCGGGGGTACTCATGGTCAGTCTCCTGGAAAAAGCGGGCGATGGCCCGGAGGGTGCG
GCGGGCCATCGCCCGCCGCTTTGAAACGATCAGTGCGCGATCTGGCCGAAGCGGCCGCTG
TTGAAGTCGTTGACCGCCTGCGCGATCTCGGCCTGGCTGTTCATCACGAACGGGCCATAG
CCCACCACCGGCTCGTCGATCGGCTCACCGCTGAGCAGCAGTACGGTGGCGTCGCTGTCG
GCGTCGACGAACACGTCCTCGCCGCTGCGGTCGAAGGTGACCAGCTGCGCTTCGCCGACC
GGCTGGCCGCCGTTGATCCGCACCGTACCCTTCAGCACCACAAGCGCCAGCGTGCGGCCC
TCGGCCACCGGCAGGTCGGTGTGGTGGCCCTGCTGCAGGCGGATGTCCCAGACATCCATC
GGCGTGTGGGTGCGCGCCGGGCCGGCATGACCGTGGAAGCGGCCGGCGATGACCCGCACG
CGGCCGGCGCCATCGGGCAGATCCACCGAGGGAATCTCTGCGTCGAGCAGGGTCTGGTAG
CCCGGTGCGCCCATCTTGTCGCGCGCCGGCAGGTTCACCCACAGCTGGACCATGTCCAGC
GTGCCGCCGCGCCTGCTGAATTCCGGCGTGTGGAATTCCTCGTGGAGGATGCCGGAGGCA
GCCGTCATCCACTGCACGTCACCCGGGCCGATGGTGCCGCCGGCCCCGGTCGAATCGCGG
TGGGCGACCTCACCCTCATAGACGATGGTGACGGTCTCGAATCCGCGATGCGGATGCTGG
CCGACGCCACGCGGCGTATTGCTGGGGGCGAAGGTGTACGGGCCGGCATAATCCAGCAGC
AGGAACGGGCTGAGGTGCTGGCCGTGGGTGTTGTAGGAAAACATCGAGCGGGCGGGGAAT
CCGTCGCCCACCCAGTGCGGGCGCGGGGCGCTGTAGGTACCGGTGACACGCTTCATGGCG
ATCTCCTGGCCGGGGCTGCCGGCCGCTGTTCTTCGTTGCGAAGACGATATCGCCGTGACA
ATAAGGCCGGTAGACGCCAATATTTGCCGTCATAGTCCTATCTGGTGAACAATGTCTGCA
GGCCGTGGCCGCAGGAGATCGCCCCGTGTTCATCGCAGATATCCGCCGTTGTGACCTCAA
CGACCTGTTCTACTTCGCCATGGTGGTCGAGCATGGCGGCTTCTCGCAGGCCGGCCGGGC
GCTGGCGATGCCGAAGTCGAAACTGAGCCGGCGCGTCGCGCTGCTGGAGGAACGGTTGGG
CGTGCGCCTGATCCAGCGTTCGACCCGGCGTTTCTCGGTCACCGAGGTCGGCCAGGACTA
CTACCGCCACTGCAAGGCCATGCTGGTCGAAGCCGAAGCGGCCGAGGAAGCCATTGCGAT
GTCACGTGCCGAGCCGCGCGGCACCATCCGCCTGGCGTGCCCGATCGCGATCCTGCACGC
GCGCATTGGCACGATGCTGGCCGATTTCCTGGCCCTGCACCCGCAGGTGACGGTGCAGCT
GGACGCCACCAACCGGCGCGTCGATGTGGTGGGCGAGGGCGTGGACGTGGCGATCCGCGT
GCGGCCGCCGCCGCTGGAGGACAGTGACCTGGTGGTACGCGTGCTGGCGCGCCGGGTCTG
GTGCACCAGTGCCAGCCCGGCGCTGCTGCAGCGGCTGGGCACGCCGCAGGTGCCGGCCGA
CCTGGCGATGATGCCGACCGTGGATCTGGCATCGCCCAGCCAGCAGCATGCCTGGGAATA
CACCGGGCCGGGCGATGTGCTGGCCAGCGTGCACCATCGCCCGCGGCTGGTCAGCGATGA
CATGATCGCGTTGCGCACCGCCGCGGTGGCCGGGGTGGGCCTGCTGATGCTGCCGCGGAT
GATGATCAGCGACGAGCTGGCCCGTGGCGCGCTGGTGCCGGTACTGCCGGAGTGGGTGCC
CAAGCACGGCATCGTGCACGCGGTGTTCCCGTCGCGACGCGGCCTGTTGCCTGCGGTGCG
TGCGCTGATCGACTACCTCGCCGAACGCTTCGAGGCGCTGGAGGAACCGTAGATCCTCCA
TCCACGCCATGCGTCGATGATGCTTTCGTGGCGCGGCTTGCCGCCTGCGGCCCCGCAGCC
CACAATCCACGTCCGGACCGTCGCCATCACGCCCATCATTCCCCGGTCCGGCCTTGGCAC
CTATGTCTCCCAATGCCCTGGCGCTGGTCGAGCTGCTGATCCGCGAGCGCCGTGCGTTGT
CCCGCTTCGTCGCGCGCTACCTCGACCCGGCCAGCACCGAGGACACCCTGCAGAACCTCT
ACCTGAAGGCCAGCAGCGTGCCCGGTGATCCACCGATCCTGGAGCCGCGCGGTTATCTGT
ACCGGATGGCCTACCACCACGCGCTCAACCGCAGCCAGGCCGACGCCCGCGAGCGGCGCG
CGATGGCCGAGTACGCCACCGGCATGGCCGAGGCAGGCCACGACGGCGAGGCGCAGGCGC
TGGACCAGGCGCAGCTGCGCGAGATCACCCAGACCATCCTGGCCCTGCCGGCCCAGGTAC
GCGAGTGCTTCGTGCTCAACCGCTACCTGGGCCTGAGCGAACGCGAGATTGCCGCGCGCC
TGGGAATCTCCAAGAGCCTGGTCGGCAAGCATGTGCTGCGCGCAGCGCTGCTGATCCAGC
AACAGCAGCGGGGAATGGGCCGATGAGCGGCGATTGCCGTGGGCAGATCGTGCCCGCCGT
TGTCACAACAGGAAAGCGCACCCATTCGCGGTGCGGCAGGCCACAACCATGACCACGTCC
GAACCCTCGCCGCGTCAGGCCAGGCAGGCGTTGCGCTGGGTGATACGGTGCAGTGCAGGC
CCGTTGCCGGAACGCCAGCAACGCACCCTGCAGCGCTGGCTGCAGTCCGATCCGCGCCAT
GCGCTGGCCTGGCGCCAGCAGCAGGCCTTCTGGCAGCGGTTGGACGCTGCCGGGCCCGAG
GTGCTGGCCGCGCTGCCCGAGCTGACCGCCGACCGCCAGGGGCTGCGGCCGATCGCACCG
CGCCGTCGCCTGCCGTGGCTGCTGGCATCGGCTGCGGCCGTGGTGCTGATGGTCGCGGCC
GCTCCGCATGCGTTGCTGCTGGCGCGCAGTGATGTGCGCAGCAGCGATGCGCCACGAGTG
GTGCAGCTGGCCGATGGCAGCACGGCGGTACTCGATGCCGGCACCGCGCTGGCACTTTCG
TTCGATGACCGGCAGCGCCACCTGCGCCTGCTGCGCGGCCAGGCCTGGTTCCAGGTAGCG
CACGAGGCTCGCCCGTTCCAGGTCGAGGCAGCGGGCGGCCTGGTCCGTGACATCGGCACT
GCCTTCAGCGTGTCGATGCTGGATACCACGGTCACCACCCAGGTCAGCGCGGGTGTGGTC
GATGTGCGCCCGGGCGATGGCAGCGTGCAGCGCCTGCATGCCGGACAGGCACGCGTGTTC
CGTGACGGGCACTGGCTGCAGCCGGTGCAGCTGGAAGATCCGGAGAGCATGGCGCCGTGG
CGGCGTGGCGAGGTAGTGATCGATGATCGGCCGGCCGCGCAGGCCATCGCCGACCTGGCG
CGCTACCGTCGTGCCCCGGTCTGGGTACTGGGCGGGCAGGGCGCACGCATACGGGTCAGT
GGCCTGTTCCACCTGCAGCAACCGGACACGGCCATCGTCGCCGTGGCCGCGCAGGCGGGA
CTGCGCGTGCAGCGCTTGCCCGGTGGTGCGTTGCTGCTGTGGTGAAGCACCCGCGGAACA
TGGACGAACCGGTCGCATGAAAAAAAACATGAAAAAACCGTGGGCAGTCGTCGCAGCCCG
CTGTCTATAGAGGTATAGCCAGAGCGAAACAGCGTTTCTTCTCAAGCCAGACACACCACC
GGGCACCGGACGTGTCCGTGGTCCCGCCCCGCTTGAGGAGTTCCTGTCCATGCCGTCCAC
GGCATCCGCCTGTCATCGTCGCGCCACCGCTCTGGCCCTGGCTGTTTCCACCGCATTGCT
GCAGTTGGCCTGGGTGCCGGCCGGGCAGGCGCAACCGGCGGTCGTCGCGCCGCTGCGCCA
GTACGCCATTCCGGAACAGCCCCTGGCCGACGCCGTGCGTGCCTTTGGCCGCCAGGCCGA
TGTGCAGGTGGTGTTCCGCAGTGACCTGGTGGAAGGCCGTCGCTCCAGCGCGGTGAGCGG
CGAGTACAGCCAGATGCAGGCCCTGCAGCTGCTGCTGCGTGGCAGCGGCGTGCGCGCGCA
GCGTGGCATGGACGGCACCTGGAGCCTGCGTGCGGTAGCGGAGGCGGGTGAAGGGGAAGG
GGTGCGGGTGACCGAGACACTGGACGTGGCCGGTCGCCTGCAGTCGGAAGGGGGCGAGGC
CCGCGATCGGCGCGGCTACGATGATGTGTTCGCGCTGGACATGGCCACGGCGTATTCGGG
GCGCGACCGGGTGGAGCGCTACCGCGGCTCCAATCCGGCCGACGTGGTCAAGGATCTGGT
CGGTGTGTTCAGCGGCGATGCGCGCAACAGTGGCGCGCTGGACATCAACATCCGCGGCAT
CCAGGGGCCGGGGCGGGTGCCGGTCAGCATCGACGGCGGCGAGCAGGCACTTACGGTCTG
GCGCGGCTACAACGGCGTCAGCAACCGCAACTACATCGATCCCAACCTGATAGGTGGCAT
CCAGGTCATCAAGGGGCCGGGGCTGGTGCGCGATGTGCACAGCGGGATCGGTGGCGCGCT
GGTGATCAAGACCATCGACGTCGATGACATCGTGGAAGCGGGTGAGCGCTTCGGCGGGGA
GCTGAAGATCGAAGGCAGCAGCAATGCGGTGGCGCCACGCCTGCCGCGGCTGCATACCGG
CGAGGACTACCGCACGGTGCCCGGGTTCCCGCAGGGCTCGCCCTCGGCACCGTATGCCGA
CAGCACGCTGCTGGTGCCGGTGAAGTCGCGCGGTTCGGAAGCCAATGTGTTCGCCGGCGA
GGACCAGGCCTGGCGGCTGGCGCTGGGCCTGCGCGGCGAACACGTGGACCTGATGGCCGC
GTATGCCTGGCGCAAGCGCGGCAACTACTTCTCCGGCACCCAGGGCACGGCGTACTACGA
CCAGGACCCGCGCGAGCAGTTCGAGTACAAGGGCCTGGACTACATCACCACGCTGGCGCG
CTACTTCAAGCCCGGCGGCGAGGTGCCCAACACCTCCAGCGAGCAGGAATCGTGGCTGCT
GAAGGCGACCTGGCAGATCAACGATGACCAGCAGCTGCGCGCCACCTGGCGGCGTACGCT
CTCCCACTACGGCGAGATCATGCCCTCGCGCATCCTGTCCGCGCCCGACTACGGTCGCAT
CCAGTGGCCGCTCAGCCGCGTCGATGCCGATGCCTGGAACCTGGAATACCACTGGCAGCC
TGCCGGCAGCCGCTGGCTGGACCTGCGTGCCAACCTGTGGCGCACCGAAACCACCAGCGA
TACCTACACCGCTGGCGGCTTCCCCAATTTTGCCAGCAACCCCGACTGGAACCCCGGCAG
CAGCCCGATCCTGCGCAATACCGCGCTGGCCAATGCCCGCAACGACCGCACCGGCCTGAC
CCTGAGCAACCGCTTCGCGTTGCATTCCACCCTGGACCTGACGGTGGGCGGCAACTGGCA
GTTCGAGAAACTGCGCTCGGCGGACCCGTACTTTGGCGTCAGCGATGGCTGGCGCATGTA
CCCGCGCGCCGGGCGCCGCCAGGAAAGCGAGGGCTATCTGGTGCTGGACTGGCGGCCGGT
GGATTTCCTCTCCCTGAGCGCCGGCGTGCGCTACGCGCGCTATTGGGCCTTCGATGATTT
CCTGCAGGAACACCCGGAACTGATGACCACCTCTGTGTTCCCCAAGGAGGCCCGCTACCG
GGTCAACGAACTGCCTGAGCGCCCGGCCAGCCTGCAGGGCGAGATCGACGCCATCGAGGC
GCAGCGCGCGTTCTGGGACAGCATCGGCATGGGCTTCATCGTTGATGATCTGCTCAAGGG
CCTGCTGAGCAGGTATGAGACGCCGGTTGCGGTGGACCACACCATTCCGTGGCTGCCGGA
TGCGGACGGCAACTACAGCCGTGCCAGCAACCCGTGCCTGAATGGTCAGGTGGCGGCCAT
TCCCGGGCTGTTGCCGGTGCAGGGCGCGCAGATCCTGTGCAGCATCCAGAACGGGCGGCC
GCAGACGGTGGCCGGGCGCAACGAGCGCAGGCGCGACCATGCCTGGCTGCCGACCTTCTC
GGCCACCGCGCATTTCTCGCCCAATGCGCGCGCCTATGTGCGTTACAGCGAGGCGGTGCG
TTTCCCCAGCATGTTCGAGAGCACCATCGCGTTCTCCAGCAGCCTGAACCCGCTGTACCC
GCTCAAGCCCGAGCACGCCTACAACTACGAAGTGGGCTATGTGCACAACCTGTCCGCACT
GTTCGGCAACACCGCCGATGCCGACGTGAAGCTGGCCTACTACGTGCACAAGACCCGCAA
CGTAATCGAGCGCGACGGCAATTTCCTGTTCGACAACCTGGACAAGCAGCGCATCCGCGG
CCTGGAGTTGCAGGCGCGGTTCGACAACCGGCGCTTCTTCACCGACCTGGGCATCACCCG
TACGCTGGAAAACAAGGTCTGCGACGAAAGCATGGCGGTGCAGCTCGATGCGCTGGCCGG
CAAGGTGCCCAACTGCGTGCAGGACGGCTTCGTCAGTGGCTACCTGCTGACCCAGGCCAT
TCCCCGGTTGTCGGTGAACGTGTCGCTGGGCACCCGGCTGTTCGATGAGCGCCTGGAGCT
GGGCAGCCGCATCGTGCATTACCGGCGCCACCAGAACCCGGACCTGCAGGCCTACCGTGA
TCGCCTGTACGCCGGCATCGGTGGCCTGATCTGGCAGAACGTGCCGTTCACCTGGGGAAA
CATCACCACCGTCGATGCCTACGCGCGCTGGCGCTTCAATGACCACACCAGCGTCGAGCT
GGTCGGCACCAACCTCGGCAACCGCTACTACGTCGACCCGGCCACGCGCTCCACGCTGCC
GGCGCCGGGGCGCACGCTGAAGCTCGGTGTCACTGCGCGCTTCTGATGACCTGCCTCGTT
GTTGTACCCGTTGTTCCCTCAACCCAAGGAGTAGTTCCATGAAGATGATCTCCCGTTCCG
TACTGGCCATGGCCGCCACCTTCGCCCTGGCCGGTGCCGCGCAGGCCGCCGACATCGTCG
GTGCGGCCAGCCCGGCCACCGATTCGCAGCTGTACGTCAAGGTCGGTGCCTCCGAAGTCA
ACGGCGGCCCGCACAGCGCAGGCAAGGCCGGCATCGGCGTCGGCACCGTCTCCAACGGCA
AGCCGGTCGACTTCCAGGGGCTGGCGGCCTATTCGGCCCCGACCACCGTCAACGGCGTTA
CCGTGCGTACCCTGGCCATGCCGATCACCGGTACGCCGGGCAGCCATTCCGGCATGGGCC
ACTTCAACTTCGTCAAGGTGGGCAGTGGCGATGTGTGGTTCGGTGAATGGTCCAAGGACG
GCGCTGCGGGTGGCTTCAACAACCGCCAGGTGTACTTCGCTGGCGACCGCGCCGGCACCA
CCCTGCCCAGCGGTACCGCCACCTACGCGGTGGCCGGCCTGAACCGGTTCAATGGCAGCA
ACCTGCTCAGCGGTACCTTCGCGGCGAACTTCGGCACTGGCAAGCTGACCGGCGGCCTGA
CCGGTGGTGGCCAGACCCTGGCGATCAGCGCCAACATCAACAGCGCCGATGCATCCTTCG
CCGGCACCGCCGTGGCCAACGGCTCGGTCACCGGCAACAGCCAGGGCCAGTTCTTCGGCG
CCAATGCGGCCACGCTCGCCGGTATCGCCACGTTCGCCGGCAACAGCCAGTACGACACCG
CCTTCGGCGGCAGCAAGAACTGATCGCCACGCCCCTGACGGGGCAGTGCAGGGACAAGCC
GCGATCCGCCAGTCCCTGCTTCGGCCGCTGCATGCACCACCACGGATCGACCATGCGCCA
TTCCACCTTCCTTGTCGTACTGCTGTTGGCTGCCGCTGATGTGCGCGCCCAGCAGGACGA
TCTGCGCCGCGTGCTTGAACAGGGCAGCGAACTGCGCCACCAGCAGCAGGACCGGCAGCG
CCTGCAACAGGCCGAGTCGGAGCGGCCGACCATCACCATCGACGGCAGGACGCTGCGCGT
GGAGCGCACCGTTGACGATCTCGGCCAGGCCCTCTACCTGTCACTGCAGCATCAGCAATG
GCGGGCCGCCGCGGCGTTCCTCGAGGAGTACATCGAACTGCCGGGGCATGACCCGCTGCT
GCGCCATTACGCGCAGGGGGCGTTGGCCCGCGTGGCCGGCGACCATCGTCGCGCGGCGAA
GGAGTACGAAGCGCTGCTGGCGGCGCAGCCGGAGTTCCTGCCGGCCCGTCTCGAGCTGGC
ACGTGTCTATGCGGAAGACCAGCGTGATCGCGATGCGGTCGCGCTGTTCACGGCCATCGC
TGCAGGCATCAATGCTGATGATCCGGCCACGGCCGGCGTCCGCGCGCGCGTGGACGGGTA
CCTGGGTGCCCTGCAGGCGCGCCAGCGCTGGAAAGGCGCGCTGTCCGCCGGCCCCGCATG
GAGTGACAACATCAACCGCAGCTCGGCCAGCCGCACCTGCCTGTTCGGCGTAGGCGACGC
CTGCATCATCGAACGGAAACTGCCCGACGCCCAGCGCGCAGGGGGCCTCGACTACGACGC
CAGCCTGGAACGGCGCTGGGTCCTCGACGGGCATCATGGGCTGTACCTGCGCGGTCTCGC
CTTCGGTCAGGCATGGCGCGGGCACCGTGCCTACAACGAGCTCAATGCCAATGTGCAGGC
AGGTTACAGCTGGCGCAGTGCGCGGCAGACAGTGCTGCTTGCCCCCAGCTATGACGTCCA
GGGCCTGGGCAACCATGCGCTGCAGGGCGGCAGTGGCGTGCACGGCGAATGGCAGTACGC
CCTGGATGCACGCAGCCTGCTCAAGCTGGAGGCCGACTGGAAGCGCCAGCGGTATCGCCA
GCAGGGCCTGGCCAGCAATTATGACGGCGAGCTGGTATCGGTGTATGCCACCTGGTTCCG
TGCGCTCAATCCGCGCTGGACGGTCTTCGCCGGGCTGGATGTCACCGGCAGCAGCGCTGC
CGACCCGGCCAACGGCTACCGCCAGCGCGGCTTGCGGCTGGGCGCGGCGCGGCAGTGGAG
CGGCACCACGGCCACGGTGTTCGTGTCGCTGCGCCGCCGCGACTACGACGCCTGGAGTCC
ATTGCTGGAGGCGCGCAGGCAGGACGACGAACAGAACCTGATCGCCATCGTGCGCAGCGA
GCGGCTGGCGGTGGCCGGGCTGGTGCCCAGCCTGGGCCTGCGCTACGCCCGCATCGACAG
CAACGTCGGCTGGCTGTACAGCCACGACCGCAGCCTGCTCAGCCTGAAATGGGAGCGGGC
GTTCTGAACGCGCCGCTGCAATGCCCGGGTGAACGGGCCGTGGCGGCGATCTTCATCGAT
CATCACGCGCCCTTGTAGCCCGTTTCGCGCATCCTGCAGGCGTTGCGGCAGAGGTGCGCC
GCGTGTATCGAGGAGCGCGGGTCGTGCTGGAAGCGGGCAACAAGCCAGAGGGCCTGAAAG
GGCTGCGGGTGCTGGTGGCGGAAGATGAATTCGCCATCGCGATGTTCCTGGTGGACTATC
TGGAACTGAAGGGCGCGCAGGTGGTGGGACCGGCCGGTGACCTGCAGGCGCTGGGGCGTC
TGGTCGATGAGAACCCCATCGATGTCGCCCTGCTGGACATCAACCTGGGGGGTGAACTGG
TCTACCCCTTGGCCGACCGCTTGGCGGACGCCGGCACGCCGTTCATGTTGACCTCCGGCT
ACGATGACAATCTGCCCAGCCGCTTCGCTGGCGCGCCCCGCTGTACCAAGCCCTATCACA
TCGAGGCACTGGTGCAGCAGCTGGCACGGCTGGTGGCAGGCCCGCAGGCTGCTGCGGGCA
TCGCCTGATTGCGCGGCATGTCACGCCGCATCGAGGGTCTCCCGGCCATTGAGCGCCCGG
CGGGCATGCCGCCGCCGCTGCAGGCGCATGCGCGCCATGACGGCATGGCCGCCCGTATTG
CCCGCCACGACTGGTCAGGCACGCCACTGGGTGCGATCGAGCGATGGCCGCCGCACCTGC
GCGCCACTGTCGACCTGATGCTGGCCCACGGCTTCCCGATGATCGTGCTGTGGGGCGAGC
AGCTGGTGCAGCTCTACAACGATGGCTATGCCGAGATCCTCGCCGACAAGCATCCGGGCG
GGCTTGGCCAGCCCACCCGCGAGTGCTGGCCTGAGGTCTGGCACATCAACGGCCCGATCT
ACCAGCGGGTGTGGCAGGGCGAGACCATCACCTACGAGGACAAGCTCTATCCGCTGGCGC
GGCGGGGGCGGCTGGAGGATGTCTGGTTCACCATCACCTACAGCCCCATCCGCGGTGAGG
AAGGGCGCATCAACGGTGTGCTTGTCACCATGTTCGAAACGACGGCCGCGCATGTCGCGC
AGGCGGCCCGCGAGCGCGAGGAGCAGAAGCGCCGTGAGAGCGACCGGCGCCTGGCGCTGG
CATTCAAGGTGCTGCCGGTGGGCGTCTGCATTGTCGATGCCGAAGGCCGACTGCAACTGT
CCAACGACCGGATGCGGACCTATCTGCCCACCGGCAAGGTGCCGTCCACTGATCGTCCCA
ACCACTACCGCTGGCAGGGATGGCACCCCGACGGCTCGCGCATCGAGCCCCATGATTTCG
CCATCGCCCGCGCCCTGCGGGGGGAGACGGTGGTCCCCGGCCTGGAGTTCCAGTTCATCC
ATGACGACGGGCGCGCCCGCTGGACACGCGTCGCCGCTGCGCCGCTGCGCCGCTGCGCGA
TGCAGACGGCGAGGTGACCGGGGTGTTCGCCATTGCGGTGGATATCGACGACCTCAAGCG
CGCCACCGAGCGCCAGGCGGTGCTGCTGGCCGAACTGCAGCACCGGGTCCGCAACATCAT
GTCGACCATCCATGCCCTTGCCTGGCGGACGCGCAGCACCGTGGCCAGCGTGGACGAGTA
CGCCGAGCGGCTGTGCGGGCGTTTGATGTCGCTGGCGCGCACGCAGAGCCTGCTGACCCG
CGGCGGCAATGCCGGGGTCTGCCTGCGCGGGATGATCGAAGAGGAAGTGTCGGCGCAGAT
GCCGGGCACGGGCCTGTGCGAACTGCACGGTGAGGACGTGCTGCTGCCACCGAAAGCGGC
CGAGGTGCTGTCGTTGGCCATCCATGAGCTGGCGAGCAATGCGCTGCGCTACGGCGCGGC
CGCGCGCGAGGCGGGGCGGATCGAGGTGTCCTGGCATCTGCAGGTGCAGGACGCCGAACC
GTGGCTGGGCCTGCACTGGTGCGAGCGCCATGCCGACGTGGAGGGCTGGGAAATGCCACG
CCAGCGCGGCCTGGGCCGGGCGCTGATCGAGCAGCGCGTGCCCTACGAGCTGGCTGGCAG
CGGCGAGCTGCACTTTGGCCCACAGGGGCTGGATGCGTGGATCCGCTTCCCGCTGCGCGA
ACGCGACAGCCTGCTGCAGACCGACGCTCCGGACACCGCGCCCCTGCGATAAAAGGGGAT
TTATCCCCAATTTGGCCAAATTGGGTATAGTGTCGCTCATCCACCCCGCCTGGAGCCGTG
CCATGACCCTGCCGCTGGATCTGCCTGGCCTTGAAAAGGCCCCGGCCTCGTCGGTGAAGA
CCCGGGGCTGGCCGAGCCTGATGCGCACCGTGCGCGAAAAGCAGGCGCTGGTCATCACCA
ACCACAACCACCCGGAAGCGGTGATCGTGGACATCCGCACCTACCAGGAACTGCTGGCCA
AGGCCGCTGGCGGTGATGCCGGTGAGCGCAGCGAGGAGCTGCAGCGCCTGCGCAGCGAGT
TCGACCAGACCCTGGCCGGGCTGCAGCGCGGGGAAGGGCTGGGCAAGGTGCTGGGCCAGC
CGATCCGGCGCGGCCGCAAGGTCACCCTTGGCCGTCCGCTCTGATCGATGGGACGCATCC
TGGCGTTGGCCGGTGTCAATGGCGCCGGCAAGAGTTCGCTGCTGGGCACCTGGCTGGACG
CCGAAGGGCTGAGCTGGTTCAACCCGGACTCGTTCACCCGCCGCCTGGTCGACGCCGGCT
GGCCGCTGCCGGACGCCAATGCCGAGGCCTGGCAGGAAGGCACCCGCCGCCTGCGCCAGG
CCATGGCCGATGGCACCGACTTCGCCTTCGAGACCACGCTCGGTGGCAACACCATTCCGC
GCCTGCTGCGTGAGGCCTGCGAGCGGCACCAGGTGGCGATCTGGTTCTGTGGGCTGGCCG
ATGTCGGGCTGCACGTCGCCCGTGTGGCCGCGCGGGTGGCCGCCGGTGGCCACGATATTC
CGGTGGAGAAGATCCACGCGCGTTTCGATTCGGCGCGCGCGAACCTGCTGGAGCTGCTGC
CGCACCTGGCCGAGCTGCATGTCTACGACAACAGCGCGCCGGCCGATGCCGACGGCTGCG
TGGTGCCGCTGCCGGTATTGGCCATGGCTGCAGGCCAGCTGCATTACCCGGTCGCAGTGG
CCGACCTGTTGCACACGCCGGGCTGGGCCAAGCCCATCGTGATGCGCGCGATGGAATTGG
ACACCCCGGGTGATTGATGCCGCACGGGGTGCGGAGTCGAACCCATGCTCGGCTGATCCC
CTGGAAGTCAGCCGAGCGCGGGCTCGGCTCTACAACGCCGGCTTCGCCTGCTCGGGCTCG
GCAACGTCCGGCAGCGGCGGCAAGGTCGGGTCCACCGTCACCGGCACATCGCTCTTCAAC
AGCGCGGCTGCTTCCTTGTCGCTGCCAACCGCTGGTGGTGAACCGCGCAGCGGCAGGCCG
GCGGTTTCCTTCACGAACAGCATGGTCACCAGGCCGATCACCGCCGCGCCCATCAGGTAA
TAGGCCGGCACCAGCGGGTCGCCGGTACGCTCCACCAGCCACGCGGTCACCAGCGGCGTG
GTGCCACCGAACAGCGACACCGACACATTGAAGGCGATCGACAGCGCGCTGTAGCGCACC
GGGGTGTAGAACAACGCCGGCAGCGTGGACGGCATCGAGCTGGTGAAGCACACCAGCGCC
AGCCCCAGCAGCATCAGGCCGAGGAAGATCAGCCCGTCGTTGCCGCTACCGACCAGCAGC
AGGCACGGAATGGCCAGCACCAGCAGCGCGATGCACGCACCGATGATCATCGGGCGGCGG
CCCAGCCGGTCACTGAACAACCCGCCGACGATGTTCAGCGGCATCATCACCAGCATCACG
ATGATGATCAGCAGCAGGCCCTTGCTCTCGGCATAGCCCATCGTGACGCTGAGGTAGCTG
GGCATGTAGGTCAGCAGCATGTAATCGGTCACGTTGAACACCAGCACCAGGCCCATGCAC
ACCAGCAGCTGGCGGCCATGCACCTGGAACAGCGCGCCCAGCCCCGGCCGCTCGTGCTCA
CGCTTCTCGGCTTCCTCGGCGAAGGCGCGGAACGCCGGGGTTTCCTCCAGCTTCATGCGC
ATGTACAGGCCGAGCAGGCCCAGCGGGCCGGCCACCAGGAACGGAATGCGCCAGCCCCAG
TCCAGCATCTGCTCGCTGCTCAGCAGCATGTGCAGCGCGGTGACGGTGCCGGCGCCGGCG
ATGTAGCCGCCCAGCGTGCCGAACTCCAGCCAGCTGCCCATCAGGCCGCGGTTGCGGTCG
GTGGAATACTCGGCGATGAAGGTGGCCGCGCCCCCGTATTCGCCGCCGGTGGAGAAGCCC
TGCACCACGCGCGCCAGCAGCAACAGCACCGGTGCCCAGATGCCGATGCGCTCGTAGGCG
GGAATCAGGCCGATGGCAAACGTGCCCAGCGCCATCAGGATCATGGTGAACGCCAGCACT
TTCTGGCGGCCGTAGCGATCACCCAGGGGGCCGAATACCAGGCCGCCCAGTGGCCGCACC
AGGAACGCCACGGTGAAGGTGGCGAACGCAGCGATCACCTGCGCGGTGGGGTTGCTGGAG
GGGAAGAACACCTGGCCGATGGTGACGGCCAGATAGCCGTAGACACCGAAGTCGAACCAC
TCCATGGCATTGCCGAGTGCGGCCGCGCCGACGGCGCGCTTGAGCATGGGCTTGTCGACG
ACGGTGATCTCATCGACCTTCAGGTGGCGGCGGCGTTTGAACCAGCCGAAATGGGCATGT
GCATCGGGGGTGTCCTGCATGGGGGCTCCCTTGTAGGCAGAAGAGGGGAAATGAGCGGTG
AGGTAGGTCCCGGAAATCGGAAACGGCGATGCAGGCGCAGGTGGCGCAGGGGCATCGGTG
AGTGGGGTGGGGGCCGGGGAATGTGTGCAGGCACGGCGCCATGCGCACGGCAAAGCACCG
CCGCAACGGCGGAAACGCAGCAACGGGATCACAGCGCTCGCGCAATCAGCGGCCGGCGGT
CACAGCAGCGTGGGGAGTGCAGGCCGAGGGCCTGCGGGCGTCATCCGCCAGGATCCAGCG
CGAGGCGGTGGAACGGCAGGGCGGGAGCTATCGTGGCAAGCGAAGCGCCGGTCGGCAGTG
CTTCCCACGTAACAGGTGCGCCCGTCACGTAGTGGGTCGTGTCGATCATCCGTTCATCAT
AGCGGCATCGGCGTGAGCATGCAGCGAAGCGGACTGATCTGCACGCTGTGTTCCATCGCG
CCTGTTCATCCGCGCGCCATGCAATGACAAGTGTTGAACGAACTCTGGCCGCAGCGCTCA
CGCGACGCTGTCTACGGTAGCGCTGAACGCAATCGAGAAGGAGCATCGCATGACCCGTCG
CATTCCCGAAGGCACGTTGATCATCGTCGCCGATGGCGGTTCGGCCCGCGTGTTCACCAA
CGTCGGCAGCGAACATCAGCTGGCGTTGAAGCAGGAAGGTGAGCTGCGCCTGCAGGACAT
CAGCGAGCAGGGCGTCTCCGGTCAGGGCCCGGCTGGCGCGGTGCCGAAGGACATGTCCAT
TTCGCAGCTCAACGAGGCGACGTTTGCCAAGCAGGTAGCGGAGCAGTTGAACGAAGATGC
GCTCAACAACCGCTATGCACACCTGGTGCTGGTGGCAGACCCGACCACGCTGGGCCGTAT
CCGCCCGCTGCTGCACAAGGAGGTCCAGGCGCGCCTGCTGGGCGATATCGCCAAGGACCT
GACCAACGCCCCGCTGGCGGATATCCAGAAAGCGCTGGCGGCGTAACCGGCATGCCGTTC
ATGCGTGACTACCCGGCGGCGGAGCCTGCGGGCGCGGACATGGAAGCTCAGGCGGGCTGG
CAGCTGCTGGAGTTCGGTGCACCCTGGTGTGGCCATTGCCAGGCCGCGCAGCCCGCACTC
CAGGCGTTTGTGGACGCCCACGATCTTGTGCATTGGAAGATTGAGGATGGCAAGGGAAAG
CCGCTGGGGCGTGCGTTCAAGGTAAAACTGTGGCCCACCGTGGTGCTGCTGCATGACGGC
CAGGAAGTGGCGCGCGTGGTGAGGCCGGTCGACAGCGCCGACCTCGCCACCTTGCAGGGC
GCATTGCCAGATTGAGGGCAGCGATCGCTGCGTGCGGTGCGCACGGCGTCGAGCAGGCTC
GGCTGCATCGCGGTCTAGTGATAGGTCACCTTCTCCGCTTCCGCACGCAGCTTCTGCAAC
AGGCACCGCCCATGCTGGCTCAGCATGACCATCGCATTGGCGATCTCTCTGGCGTTGTAG
CCCATCGGTGCGGGCGGCTTCGGCTCGGGGCCGTACTGTTCGCCGATGAGGATGGCCATG
CCTTCTGCACTGTTGAGGGCATGTTCGATGCGCTGGAAGAGCGACTCCATGGCCGGGCTG
AGCGGACGCGTGTGTTTCATGCGGGAACTCCTTGGGTGCGAGGGCCACCGCAAGGGTGGC
GGGCGATGCGTGCTTGGAACCCGGAGAGACTGAAGAAGAACTCCGATGGCCAGACGGCCA
CACGCAGCGCCCGCCATAGTCATGACAGGCAGATCTTCAGTTTCATCCGGGGGTTCCAAT
CCCGGCAGCGGGATGTCCGCTGCGGCGCAATCCTGGGCAGATCGAGGCGCTGCGCACCAA
TTGATGGTTTGTCTCGCTTTGTCCCGTTCGGAAGGCGCGGTCTTTCAGAAGTGCATGTCT
GGACATCCATTGCCGTATCGGCACCGATCGGGACGCGGGAGACCGGAAGGCTATGAGGTG
ATTCGTCGTGCGGCCATGCAATTACGTGCAAAGCATCGTGCCGGTTCCGGCGGCCGCACT
GCAGCATGCGACAGGGCAGGGCCGGTGCTAGGATCCGACTACCACCTGAATCGATCCAAA
TGCCGATGCCCACGCTGGACCGTCGTCTCCTGATCGCTTTCGTCGCGACCGCCATGCTTG
CCTCCGGGGCGGTGCTGGCGGCTCCGTCGAAATCCGCCGCCGAACGCGCCTATGGCTCGG
TCGACCCGTTCATCGGTACCGGCGGGGAAGGCCATACCTACCCGGGGGCGACGGTGCCGT
TCGGCATGGTCCAGCTCAGCCCGGACACGCGCATCCAGCCGCGCGAAAAGGCCTATGGCT
GGGCAGCGGGCTACCGTTACGACGACAGCAGCATCGTCGGTTTCTCGCACACGCATTTTT
CCGGCACCGGTCATTCGGACCTGGGCGACATCCTGCTGATGCCGTTCACCGGCAACCCCG
GGCTGGAGCGCGGCGATCCGGAGAAGCCGCGCAGCGGTTACGCCTCACGGTTCCGCCACG
CTGACGAGAAGGCCGAGCCGGGCTACTACGCGGTCACCCTGGACGACTACAAGGTGCGTG
CCGAGCTGACCACCAGTGCGCGCGTGGGCGTGCACCGCTATGCCTTCCCCAAAGGTGCCG
ACGCCAAGGTGCTGCTGGACATGCGTACCAGCATGTACGACTACCCGGGCAAGGTGCTGT
GGTCGCGGGTGCGGGTGCGCGCCGATGGCACGGTGACCGGCTTCCGCGAGACGCGCGGCT
GGGCGCCGGGCCGCCAGCTGTATTTCGCGATGCGTTTCTCGCGGCCGCTGGCTGGCCATG
AACTGCATAACACCGAGCAGGACATCGTCTACAAGGGCTTCCCGCCGCCGGGCGAGAAGG
ACCCGGCGCAGCGCGCACAGATCGAGGGTCGCCAGCTGGTCGGCACGTTCGCATTCGGCA
AGCTCGACGCACCGCTGGTGGTGAAGGTGGCCATTTCGCCGGTCAGTGAAGCCGGCGCGA
TCGCCAACCTCGACGCGGAAGTGGCTGACTTCGATTTCGACCGCGTGCGTGCACAGGCGA
AGCAGGACTGGACGCAGGCACTGTCCGTGCTCGATATCGATGCCCCCGAGCATGCGCGGC
GCAGTGCCTATACCGCGCTGTACCACACGATGCTGGGGCCGACGCTGTTCATGGACGCCG
ATGGCCAGTACCGCGGTTCGGACAACGCGGTGCACAAGGCCGACGGCTTCACGCACTATT
CGACGTTCTCGCTGTGGGACACCTACCGCGCGCTGCACCCGTTGCTGACGCTGGTGCAGC
CGGAGAAGCGCAACAGCGACTTCGTCAATTCGATGCTGGCCCACCATGAGCACAGTCCGT
ATGGCATGCTGCCGGTGTGGTCGTTCCATGGCCTGGAAGACTGGTGCATGATCGGCTACC
ACGCCGTGCCGGTGATCGCCGATGCCTACGTGAAGGGCATTCGTGGCTTCGACGCCGACA
AGGCATTGAAGGCGATGGTCGAGACCGCCAACTACGGCCCGTATGACGGTATCGCGCAGT
ACCGTGAGCTGGGCTATGTGCCGATCGACGAGGAAGGCGAAGCGGCCAGCAAGACGCTGG
AGTACGCCTTTGATGACTGGACCATCGCACGCATGGCGCAGGCGATGGGCAAGGCCGATA
TCGCGGCCACCTTCGACAAACGCGCGGGTAACTGGCGCAACGCGTTCGACAAGGACACCG
GCTTCATGCGCGCGCGCAAGCGCGATGGCAGCTTCCGTACGCCGTTCGACCCCAGCGCCA
GCGGCTACGGCACCGACTACACCGAGGGCAACGCCTGGCAGTACTCGTGGTACGTGCCGC
AGGACGTTGCCGGCCTGGCGGCAGCCCACGGTGGCAGCGACAAGCTGCTCGCGCGCCTGG
ACGAGGTGTTCAACGCCAAGGTGGATCCATCGATCTTCGAGCACATGGAAGACATCACCG
GCCTGATCGGCTGGTATGCGCACGGCAACGAGCCCAGCCACCACGTGGCCTACCTCTATT
CGTACGCGGGCCAGCCATGGCGCACCCAGGCGCGGTTGAAGCAGATCATGGACACCCAGT
ATGCCGACCGCCCCGATGGCCTGGCCGGCAATGATGACGTTGGCCAGATGTCGGCCTGGT
ATGTGTTCACCGCGCTGGGCTTCTACCCGGTGGCGCCGGGCTCGGGCGAGTACATCCTGG
GCCGTCCGTTCCTGCCGAAGACCGCGATGCGTCTTCCGAACGGCAAGTCGTTCACCATCG
TGGCCGAGGGCCTGGATGACAAACACACCTATGTGGGCAGCGTGAGCCTCAACGGCAAGC
CGTTGCAGCGCACCTTCCTGCGCCATGACGAGATCCTGGCTGGCGGCGAACTGCGCTTCA
GCATGCAGGCCGAGCCGAACAAGGACTGGCCGGGGCAGGACGCGCAGGCGCCGTATTCGA
TGAGCCGGTGATGCGCACGTGGTAGGTGCCGACCTTGGCCGGCACGCTTCACGGGTGACC
TGGAACCTGCAGAGCCGAGCCCATGCTCGGCTGCTTTTGGCACGGTGCCTGAGCCGAGCA
TGGGCTCGGCTCTACAAGGGCAATTCGACAAAGGTCAACGGAAACGCAACCCGACGCGCG
CGCCACCGAGTGGCGCCGTTTCGATCATCAATATCGCGCCATGCCGCTGCGCGATCTCGG
CCACGATCGCCAGCCCCAGCCCGCAGCCATCTCCCTCGCTGCTGGCCCGGTAGAACCGTT
CCGTGACGCGCGCGCGCTCGGCTTCGGCGATACCTGTACCGTCATCGTCCACCCACACCT
GCACGCCCTCGGCATCCCGCTGTAGTCCCAGGGTGATCACACCGGGCACGGCGCCGTAGC
GCAGCGCGTTGTCCAGCAGGTTGCCCAGCGCCTCGCGCAGCAACTGCGGATCACCCTGTA
TCTTCACGCCGTCGTCGGGTCCGTCGTAACCCAGGTCCACGCCCGCCACCAACGCACGGT
CGGCGTAGCGCTCGACCACGCCCCGTGCCAACGCGGCCAGATCCAGCGGCTGCAGCGGCA
GTGCGCTGCCCTGTGGATCTTCCGAGCGGCTGAGCATCAGCAGCTGGTTGACCAGGTGCT
GCAGCCGTGCCAGCCCGGCCAGCGTGCCGGACAGCGCCAGCTGCTGGGCCTGCGGATCCT
GTTGGCGGAGTGAGCTCTCCAGCTCCACCTGCATTGCCGCCAGCGGCGTGCGCAGCTGGT
GCGCCGCATTGCTGACGAAGCGCCGTTGCGCGGCCTGCATCGCGTCCAGCCGTTGCAGCA
GTGCGTTGTAGGCTTCGACCGCCGGCCACAGTTCGCGTGGGGCTTCCTGCGCGGGCTCCA
GTGGCGCCAGCGGGTCCGGACGCGGGCTGGCCAGCCGCCGCGCCACCTGGTTGGCATGGC
GTGCAGCCGCGCCGGTACCGGACCAGGCCAGCCACGCGGCCAGCGCTAGGATCGCGGCTT
GGAACGGGATGCTGGCCAGCAGCAGCTTGCGCTCCAGCCGGTGCCGCTTGCGCAGCGTCT
CGGCCACGCGCAGGCGGATATCGTGGCCCGGCCCAGCGCTGACCACGACCTCGACCATGC
GCACCGGCTGCCCACGCAGGCGCGCGTCGTAGTAGACGGCATCGTCGCTGCCGGCAGCGA
TCGCGGGGCGGGGCAGCGCTTCGGGCAGGTCCCCATACAGGCGCCCGCCCGCAGCGTCGA
CCACTTCGCCATGCACTTCGTCAGCGGTATCCCAGGTGAACATGCGCGACACCGCGGGCG
TGATCTCGATCGAGGCACGCCCGTCCTGCACCTTCACCAGCTCGGACAACGACATCGCCG
AGTCCAGCAACCAGCGGTCATAGACCTGGCCGGCATAGAAGCGGGCCAACGCGAATGAAC
CGATCGCGCTGCACAGCAGCAGCACCAGCAGGGGCAGCCACAGGCGGCGCAGCAGCAGGC
CACGCAGGCTGTGCACACGCTCAGTCACCACCGGCTTCCAGCCGATAGCCCAGGCCACGC
AGCATGCGGATGCCGACGCCGGCGCGCGCCTGTTCCAGCTTGCGGCGCAGGCGGCTGACA
TGCACTTCGATCACTGACAGGTTGGCCTCGTGATCCCAGCTGTACAGCGCGTCGAACAGG
CGCTGCTTGGTGACGGTGCGGCCAGGATGCTGCATCAGTGCCTCGACCAGCGACAGCTCG
CGCGCGGTCAGTTCGATGCGCTGGCCTTCCACCTGCACTTCATTGCGGATGCTGTCGAAG
CACAAACGGCCCAACCGCTTCTGCGCCGGTGCGTCGCTGCGGCGACGCGACAGCGCACGC
AGGCGGGCTTCTAGTTCCCCCAGTGCAAACGGCTTGGCGAGATAGTCGTCGCCACCGCGG
TCAAGGCCGAGGATGCGGTCCTCCACGCCATCGCGCGCCGTGAGGATCAGCACCGGCAGG
GTGACGCCGTCGTTGCGCAGGCGCGAGAGCAGGTCGAGGCCATCGACGTCGGGCAATGAA
AGATCGAGCACCATCACGTCATACGGCGCGCTGGCCAGTGCAGCCGGCGCGTGCAGCCCG
CGCGAAAGGTGGTCGCACAGATGGCCGGCGCCCTGCAGGGCGCGGATCAGTCCATCGGCC
AGGGCGGCGTCGTCTTCGATCAGCAGGATTCGCATTGCAAGCTTCGTGCAAGGTTGGGGC
AAGTTTGGCGCAAGTGCGTCACCTTACCGTGACGTGCATGAATTTCTCCCGTCGTCTTGC
GGCCCTGCTGGCCGCCCTTTCGTGCGCGCCCGCGACTTCGGCGCTGTCCTTGCAGGATGC
ACAGCGTGCAATGGAAGCGCACAACCCGGACCTGCGCGCGGCGGCATTGGAACTGCGTGG
GGTGCAGGGCGATGCGCTGACCGCTGCGTTGCGGCCAGCGGCCGAGCTGTCGATCGGCAG
CAGCAAGATCAGCCCGAAGCACGGCATCGGCCCGGGGCGCTGGCAGGACAAGCGGGTGGA
CAGCACGCTGGGCCTGGGCTGGACCTGGGAGCGCGGCGGCAAGCGCGCATTGCGCATCCG
CCAGGCGGACGCGCTGCTGGAAGTGGCCGGGCTGGACATGCTCGATACCCGGCGCCGGCA
GCAGGTGGCACTGCATGAAGCCTATTTCGGCCTGAAGGGCGCGCAGGAGCGGGCGCAGAT
TGCCGAGGCCAACCGCCAGAGTTCGGCCGAACAGATGGCGGCGGCCGACAAGCAGGTGGC
CACCGGGGCGATGGCGCCGGTGGATCGCGCGCGGATGGTGGTGGACCATCTGGCGGTGGC
CGATGCGGCGCGCGAGGCGGCCCTGGATCTGCGTGACGCGCGGCATGCGCTGGGCCTGCT
GCTCGGCAGCGATGACAGCCGCGACCTCAGTGCCGATGACCCCTGGCCGGATGCCAGCAG
CGTGGCCAAGGTGCGCGCGTTCGATCCGCAGCAGCGTGCCGATCTGCGCGCGGCACGCTC
GCGCCTGGCCGCCGCCGACGCTGGCGTGGCCCTGGCACGTAGCGAGCGCCACCGCGACAT
CCAGCTGGGTGTGGAGGCCGAGCGCGAGCCCACCGATATCAGCGGTGTCACCTGGGGCGT
GTCGTTGACCATTCCGCTGGGCGGCCCGTCGCGCGCACGCGGCGCGATCCAGCGTGCCGA
GGCCGACCGGGACAGCGCCGCGCTGGAACTGCAGCTGCTGCAGCGCGAAGCACACGCTGA
ACTGGACCAGCTGCAGGCCAGCGTGCAGTCTGCCGCGCAGCGCCGCAGCGACTACGAGGG
GCTGCAGTCCGACGCTGCGCGCAAGGCGGTGGAGGGCATCGAACTGGCCTATCGCCGTGG
CGCCGCCAGCCTGACCGATCTGCTCGACGCGCGCCGCAGCTGGCGCGAGTTCGAGGCCGC
GCTGATTGATGCGCGTGCCGACCATGCCATTGCCCTGGCGCGCTGGGAAGCGGCCACATC
CGTTGCTGAAGGAGAGTCCCGATGAAGTCCACCGTCGCCCATCGCCCGCGGGCGCGACAT
GCCATGCTGCCGGCCCTACTGGCGCTGGCCCTGCTGGGCGGCTGCGGTCGCGAACCGGCG
TCGTATACCGAGGATGCGCCGCAGGTCAGTGCCGGCCAGATCCTGTTTCCGGCCGGCAGC
CGCCAGCTGGATGTGCTGCGCAGCGAGCTGGTGACCGCCGGTGCCAGCGCCAGCCTGCAG
CTGCCGGGCCGGGTGGTCTGGGACGAGACCCGCTCCAGCGCGCTGCGCACCCCGCTGGCG
GGGCAGGTGGCGCGCATCGAGGCACAACCGGGGCAGAAGGTGAAGGCCGGCCAGGTGATC
GCCTGGATCACCTCGCCCGAGTTCGGCCAGGCGCAGGCGGAGGGCGTGCGTGGCCGTGCC
GAGCTGCAGCTGGCACGCCGGGAACTGGACCGCACCCGCGAACTGCACGCGGCAGGGGTG
GCGTCGGGCCGTGAACTGGACGAGGCCGAGGCCAGCTTCGCCGGCAGCCAGGCCGATCAC
GCGCGCGCGACCGCCTTCGCCAGGGCGTATGGCAACGGCCAGCACGTCGACCAACGGCTG
CCGCTGCGCGCACCCATTGATGGCGTGCTGGTGGAGCGGCGGATGAGCCCGGGCATGGCA
GTCAGCCCCGACAGCGAACAGCCGCTGGCGATGATTGGCGATCCTGACCGCCTGTGGTTG
CTGCTGGATGTACCGGAGAGCCTGGCCGGACGCCTGAAGGCGGGCATGCAGGTGAGCGTG
CCCGGCGCCGATGGGCAGCCGCAGCAGGCGACCCTGCAGCACGTGGATGACTTCGTCGAC
AGCGAACGCCGCGTGGTGCAGGCGCGCGCCGAACTGGACAACCGTGCGCGCGGTTTCAAG
GCGGGCCAGTACGTGCGTGCGCAGGTGGCAGTGCCGGCCGGGGGCGGTGTCTCGCTGCCC
GATGCTGCGGTACTGCTCATCGACGGCAAGCAGGTGGTGTTCGTGGAGGAGGCCAAGGGC
CGCTTCGCGCGCCGCGCCGTGCGTGCCGAGGAACTGGGCGATGGCCGCCTGTGGGTGCGC
GAGGGCCTGGCCCAGGGCGCCAGGGTGGTGGTCGAAGGGGGCCTGTTGCTGCAGCAGCTG
GTCGACAGTGCGCCCGCAGCCGCCAGCACCGGGACGGGGCATGCCGCGCCATGATCGATC
GCCTGATTGCCTATTGCCTGCGCCAGCCGCTGATGGTGATGCTGGCGCTGCTGCTGTTCA
TCGGCGCTGGCATTGCCGCGTTCCGCGTGCTGCCGGTGGAAGCCTTTCCGGATGTGTCCG
ACACCCAGGTGACGGTGGTATCGCTGCACCCGGGCCGGGCCGCGGAGGAGGTGGAGCGCG
AGGTGACGATGCCGCTGGAAGTGGCACTGTCCGGCATCCCGCATTCGGTGCGGGTGTTCT
CGCATACGCAATTCGGCCTGTCGATGATCATCCTGACCTTCGACGACAAGGCCGACGATT
ACTTCGCGCGCCAGCAGGTGCTGGAACGCCTGCAGGGCGTGGAGCTGCCCGAAGGGGTGA
CGCCGGAGCTGGAGGCGATGAGCTCGGCGGTGGGCGAGATCTACCGGTACGTGCTGAAAG
GCCCGCACCTGACACCGACCCAGCTGCGCACCGTGCAGGAATGGACGATGGAGCGCAGCC
TGCGCACCGTGCCGGGCGTAGCCGATGTGATCAGTTTCGGCGGCTTCGCGCGTACGTTCC
AGGTCAAGCCGGACCTGGACAAGCTGCGTGACCGCGGCATCAGCCTGGGTGAGTTCGCCG
AGGCGCTGGAGAAGGGCAGCTCGAACGCAGGCGGCGGCTACGTGGAACGTGGCCAGCAGC
AGTTCCTGATCCGCGGCGTGGGACTGATGCGTTCGCCGGCCGACATCGGCAACGTGGTCG
TGGCGCAGCGCAGTGGCACGCCGATCCTGGTGCGCGACCTGGCTGGCATCGCCGATACCG
GCCTGCCCCGGCAGGGCCTGGTCGGCCAGGATGACAACGACGATGCGGTGTTCGGCATGG
TGCTGATGCGCAAGGGCGAGAACCCGTCCGACGTGCTCGACGCCCTGCATGCGCGCATCG
CCGAGATCGAAGCGAACCAGCTGCCGGCCGGGGTCAGCATCGAGCCGTTCTACGACCGCT
CGTGGCTGGTCTCGACCACGCTGAAAACCGTCTTCAGCAACCTGCTGGAAGGCGCGGTGC
TGGTGTTCCTGGTGCTGTGGCTGTTCCTGTACAACGCCCGTGCCGCGCTGATCGTGGCGG
CGATGATGCCGCTTGCGCTGCTGTCGACCTTCCTTGGCCTGCATCTGTGGGGCGTGCCGG
CCAACCTGCTGTCGTTGGGTGCGATGGACTTCGGCATCATCATCGATGGCGCGGTGATCG
TGACCGAGCACATCGTCTCGCGATTGTCGAAGCTGCCACCTGCGGCCGACCGTAAGACAC
GGTTCTCGACCATTCTTTCGGCAGCGTCGGAAGTGGGCCGGCCGACGTTCTTCTCGATGC
TGATCATCATCGCCGCGCACATCCCGATCTTCACCCTGCAGCGCCAGGAAGGCCGCATGT
TCGCGCCGATGGCGTACTCGGTGACCTCGGCACTGATCGGCGCGCTGATCCTGGCGCTGA
CCGTGGTGCCGTTGTTCTGTTACTGGTGGCTGCGGCGCGACCGCATGCGCGACGGCAATC
CGCTGATGGACCGCCTGACCGGCTGGTACCGGCCGGTCCTGGAGCGCGCACTGGCCCGCC
CGCGTGCGGTAGTGCTGACCGCGGTTGCGCTGCTGGTCGGCACGCTGGCATTGGGCACGC
GGCTGGGTTCGGAGTTCCTGCCCGAGCTGGACGAAGGATCGATCTGGCTGACGGCCACGC
TCGACCCGAGCACCAGCCTGGGCGAAGCGCAGCAGCAGTCGCGGCGCATCCGTGAGCTGG
TCGGCACGTTCCCGCAGGTATCGACGGTGGTGGCCAAGCTGGGACGCCCGGAAGACGGCT
CCGATGCCAAGGGCGCCAACCAGATCGAGGCGCTGGTGGCGTTGAAGCCGGAGAAGGAAT
GGCCGAAAGGCGTGGACAAGCGACAGCTGGTGAGCGATCTGCAGCGCACGCTGGAGCAGC
GCATTCCGGGCCCCGAGTTCTCGATTTCGCAGCCGGTGCGCGACAACATCCTGGAGAGCA
TCTCGCAGATCAAGGGCCAGGTGGTGATCAAGGTCAGCGGCTCGGATCTGGACGTGTTGA
ACCAGCAGGCGCAGGCGATCCTCGGCCAGGTACGCGGCGTGGAGGGCGTGGAGAGCGCCT
TCATCGACCGCGACGGGTCATTGCCGCAGCTGCAGATCGAGATCGACCGCGACCGCGCCG
CGCGCTATGGCCTGAACGTACGCGACGTCGACGAAGTGATCGAGACCGCACTGGGCGGGC
GCCAGGTCGGCGAGCTGTGGGAGGGTGACCGCAGATTCCCCATCACCCTGCGCCTGGACG
ATGCCGATCGTGACCTGCAGCGGCTGCGTACGGTGCCGGTTGGCATCGGCGATGGCCACA
CGGTGACGCTGTCCGACGTGGCCGACTTCCGCATGGCCAGCGGCGCGATCAACATCTCGC
GCGAGAACGCACAGCGGGTGAAGGCGGTGAGCATCTTCATCGCCGGCCGCGACATGGGCA
GCGTGGTGGCTGACATGCGCAAGCGCGTGGATGCCAGCGTACAGCTGCCGGAAGGCTATC
GGCTGGAGTGGTCCGGCGAGTTCGAGAACCAGCAGCGTGCGATGAAGCGGCTGGGCTGGG
TGATTCCGCTGTCGGTGCTGATCATCTTCGTGCTGCTGTTCGATGCCTTCAAGGACATCA
GCAGCGCCGCGCTGATCCTGGCCAACGTTCCACTGGCGATGATCGGCGGCATCCTGGCCC
TGTGGCTGACCGGCATTCCGCTGTCGGTGTCGGCGGCAATCGGTTTCATTGCATTGTTCG
GGCAAGCGGTGCTGAACGGCGTGGTGATGCTCAGCCGCTTCGCCCAGTTGCGCGAGCAGG
GCATGGACCTGCTGCAGTCGGTGGTGCAGGGTTCGCTGCAGCGCCTGCGCACGGTGCTGA
TGACCGCACTACTGGCGATGTTCGGCCTGCTGCCGATGGCCACCTCGCATGCGATCGGTG
CCGAGACCCAGAAGCCGCTGGCGGTGGTGGTGATCGGTGGTCTGCTGTCGGCGATGCTGC
TGACCCTGCTGGTGTTGCCGACGCTGTACTACTGGGTGCATCGCCGCCGCGAGGCCCGCA
TCGCGTGACCTACCTGTAGAGCCGAGCCCACGCTCGGCTGCTTCTGGCCTTTGCGCGAAG
AGCAGCCGAGCATGGGCTCGGCTCTACAAGGACGTCGCGCCATGCGTGGATGCCACCTGT
GCGATCTACACCATTCCGCCGTTGGCGCGCAGCACCTGGCCGTTGATCCATCCGCCATCG
GCACCTGCCAGGAACCCCACCGCGCCGACGCTGTACTACTGGGTGCATCGCCGCCGCGAG
GCGCGCATCGCGTGACCTACCTGTAGAGCCGAGCCCACGCTCGGCTGCTTCTGGCCTTTG
CGCGAAGAGCAGCCGAGCATGGGCTCGGCTCTACAAGGGCGTCGCGCCATGCGTGGATGC
CACCTGTGCGA
>contig00012 len=129144 cov=38.6 corr=0 origname=NODE_12_length_129144_cov_38.594414_pilon sw=shovill-spades/1.0.4 date=20230425
CGGGGAATGATCCCCGGCATCGACCGGTGTCAGGCGCCCTGGCCGGCGCGCACAGGCTCC
GCCGGAACCGGTGCCGCAGCGGCGGGACGGTCCGGGAACAGCGACGGCAGCGTTTCCACG
AACCGGGCCAGGCACTGGTCGCTGTAGCGCTCGGCCGTCTGCTTGACCAACGCATAGTCG
TCGGCCTGCCAGGCTTCCAGGGGTGCGGCCACCGGTGCGTCGACCTGGCACTGCACGCCT
TCGCCACCGACCAGGCGCAACAGCTTGCGGGTATACGGGAAGCCGACGTGCTGGGTCTGG
CGCAGCTCGTACTGGGTATCGGCATCGCCCAGTTCCTTGTAGATCAGGGTGAAGCCATCG
GCGGTGATCTGCACCGGCCGTACCTCTGCCGGCACGGCGCCCGGATGCGCGGTGAAGTAC
TCGGCCAGGCGCATGCGCACCTGGTCCTGCAGGTAACCGAGGGCCGGGTTCGGAACGGTC
TCCACCCGGGTTCCCTTCAGCTGGTCCTTCTTGAACGAGCTGCCGCCGAGCGTGCCGGAA
AACAATGACACGGCAACCTGCGCGGCCACCAGCTTGCCGGTGGTGGAACGCTGCACCAGG
CGCAGCGTCTTGTCGCCGACTGGCTGGCCATCCGCGCCCATCTGCAGCTTTACGCTCACC
GGCACCCGGCTTTCCCAGGCAGGCAGCTCCGCCACGGCGGCGACAACGCCGGCATCAGCG
GCGGGAACGTCTGCAGCCGTCGCCGTGTCGGACGGGGCGGTCGGGGGTGGCTCATTGGCC
AGCACAGGCGAGGCGATGACGAGGCTGCCGAGCAGCGCGGCCGCCAGCAGGGGTGGGTTC
GATTTCATGGGGGATCCTTGGGTCGTGTCGGGCCAGTGCAGGCGATTCCGTTCGGCATCG
ATCATCGCAATGGCACCGCACTCCCTTCCATGTCCTTCCCCCTACCGCGATCCATCGCGG
TCGACATGCCAGATCGCCTTACCCGTGCGGATCGACCGGTACCCGGGATCGCGTCGAACC
CACCATCGGCAGCACGCCGGGAATCTTTAGCGCGGAGGCGCCGCCAGTTCGCGCGCATCC
AGGAAACCATCACCGTTGGCATCCTGCTTGTGGAAGCGCTGCACGATCACCTGCCGCTGC
TGCTCGCGGCTGATCGCCCTGCCCTTGCCACCGGGCAGCTCCTCGGCCGTCAGCACACCA
TCACCGTTGCGGTCCATGCGGTCGAAGGCATACAGCATCCACTGCACGTACTCGGCCTCG
CTGACCCTGCCGTCGCCATCGCTGTCCATCCGCTGCAGATAGCTGGCGGTGTCGTTGACC
TGGGCCAGCGCCGCGCCCGGCAGCAGTGCCGCCAGCAGAAGCCCGTACCCTGCCCTCATG
CGCCCACCAGGCTGTAGCCCTTCAAGCGTGCGGCGTAGGCCTGCAACGCCGCGATACCGC
TTTCCTCGGCCTCGCGGCACCACGCCTGCAACTGGTGCAGGCGCTCGGCGGCGTCGTGGC
CTCGGGCTTCCAGCAACGCCGCCAGCCGCGCGCGGTACTCGACCAGGGTGCGGATGCGCG
GGCGCTGTGCCACCCATGCGCTGAGCTGGGCACGGCTGTCCGGCTTCAGCCAGCGACCAT
CGTTGACCAGTCCACGGCGCAGCCGGCGCGGCAGCAGGCGGCGCAGCTTGGCTCCGGCTT
GGGCGGCTTCCTCGCGCAGGGCCGGCATGAACACATTGCGCTGGTAGTCGGTCATCGCCT
GGAAGCGATGCGACAGCAGCGCCTTAAGGGTCTCGGCATCGGGCACGGCGATGTTCGGAC
GCACGTCCATGGCCGGTGCCACCCGCAGCACCTTGGCCAGGCGCAGCGCCTGCAGCAGGC
GGATCGCACTCCAGCCGATGTCGAATTCCCAGCGCCGCATCGCGAAGCGCGCCGAGCTGG
GGAAGGCATGGTGGTTGTTGTGCAGCTCCTCGCCACCGATCCAGAACCCCCACGGCGTGA
GATTGGTGGAGGTATCGGCAGACTCGTAGTTGCGGTAGCCCCACCAGTGGCCCAGGCCGT
TGACCACGCCGGCCGCCCAGAACGGGATCCATGCCATCTGGATCGCCCACAGGGCCACGC
CGGGCAGGCCGAACAGCACGCTGTTGATCACCAGCAGCAGCACCGGGCCCAGCGTGGGGT
GCGGGGTATACAGGTGGCGCTCGATCGCATCGTCCGGGGTACCGCGCCCGTACTGTTCGA
TGTCCGCGCGCATGCCGCGTGCCTCCCGGTACAGCTCCACGCCGTGCCAGAACACCCTGC
CGATGCCGCGGGTGACCGGGCTGTGCGGGTCGTCCTCGGTCTCCACCTTGGCGTGGTGCT
TGCGATGGATGGCCACCCACTCGCGGGTGATCATCGAGGTGGTCAGCCACAGCCAGAAAC
GGAACACGTGGGCAAGCGCCGGGTGGAAATCGACCCCGCGATGGGCCTGGCTGCGGTGCA
GGTACAGGGTCACCGAGAAGATGGTGATCTGGGTGAAGACCAGCAGCACTGCCAGCATGG
CCCACCACCCCAGGCCGAGCACACCACCGGTCAACAGGGACATCAGGGCATCAGGCATGA
CGGCTCTCCGGATCGACGCGGGGATGGCAGACATGATGGCCGCTTGCGTTGCAAACTGCA
TCCCTGCGGCGATGTATCGCATCGCCATCCGTGGCACCGTTCACAGTTGGGGACCTGAGT
TGTCGAGCCTTGATCCACGCGCCAGCGCCATGACCGCCGCCCCGCCCGTCGCGGAGCTGC
CCCCCTTGATCGAACTGGACCGCGCCACCGTGGTGCGCGGCCAGGTGAAGGTGCTGCACG
GGCTCAGCCTGCGCATCGCGCAGGGCCAGCACACCGCCCTGCTCGGCCCCAACGGCTGCG
GCAAATCCACCTTCATCAAGCTGATCACCCGCGAACTGTATCCACTGGCGCAGGGCGACG
GCACGGTGGCGGTGAAGGTGCTGGGCCAGAACCGCTGGCAGGTGGACCGGCTGCGCTCGC
AGCTGGGCATCGTCACCGGCGACCTCAGCAGCAACCTGGCCGACATGCCCGGCCTGACCG
TGGAACAGGCGGTGCTGTCCGGCTTCTTCGCCAGCTACGTGGTGCCGGCCTTCCGCGAGG
TGACCGCCGACATGCGTGCACGCGTCGGCGAAACGCTGACGATGACCGGTGCCCTGACGC
TGCGCGAGCGCGCCTATGCCGAGCTGTCGGCCGGCGAGACCCGCCGCGTGCTGATCGCCC
GCGCGCTGGTCAATCGACCGCAGGCACTGCTGCTGGACGAACCCTCCACCGGGCTGGACC
TGGTCGCCCGCGAGCAGCTGGTGGCGACCATGCGGGTGCTGGCGCAGCAGGGCATCACCC
TGGTGCTGGTGACCCACCACATCGAAGAGATCATTCCCGAGATCGAGCGCGTGGTGCTGC
TGCGCGATGGTCGCGTACTGGCCGACGGCACCCGCGCCGAGCTGCTGCGCAACGAACCGC
TGTCGGCGGTGTTCGGCGGCGCGATCACCGTATGCGAGCAGGAAGGCCGGCTGACCGCGT
ACGCGGGGTGATCGACATGCCACTGTAGAGCCGAGCCGATGCTCGGCTGCTCCTGATCAC
GACAAACAGCAGCCGGGCATCGGCTCGGCTCTACAGGATGCAATGCAGCGGGCCGGATAT
CCCGGCCCGCCACCGCCGTGCTCAGAACCGCAACGCCAGCGCGCGCGACTCGATCGGTGC
CATCCGGCTCTGGTCCTGCAGCTGCAGGTCGCGCAGTTCGTACGGCGCACCGAAACCGGC
CGGCAATGCGGCCTGGTCGAACGGCAGCACCAGCTGGCCTGCACCGGGGCCATCGAACCA
CGCCGCCGCATGTGCCTGCGCGACCGGCTTCAACTGGCCATCGCGGGCCGTGGCGTACAG
CGTGCCGCGTGCTTCGTAGCGGCCAGCGGCGGCCACCTGCAGCGGCAGTGCCACCTGGCG
GCTGGACGGGTCCGGTGCCGCCTGGCCACTGAAGCGCGCGGTCGGCCGTGCCACCGCGAA
AGCCACCTTGCCGTCGCGCAGCACGCCATCGGCCTGGGCGAACACCTGCAGTTCCCACAG
CCCCTGCACGCTGCCGAGATCGGCGGGGATGCGCACCTGCGCGCGCAGGCTGCCGTCGGT
GGTGCGCAGCAGGCGCTGCGGCCAGCTGCGGCCATCCGGTGCGACCAGCAGGGCTTCACC
GCCCAGGCCGCCACGGCGCGATGCCAGCTGCGCGGTGGTGGCGCCGTCTTCCAGCAGGCG
TGCCTGCAGCTGCACGTTGCCACCAGCCAGCACCTGCGCCTGGTTGGCCTGCACTTCCAG
CCGCAGCGGGCTGTTCGGCTCAAGCACCTGCACCACATAGCGGCCCTGCGCCTGCGTGCT
CTGCAGCGTGTACGCACCGGCCGAACTGGTCGCGCCGGTGCGCAGCATGCTGCTGCCATC
ACTCACCGGCATGCCGGCATCCTGCAGCGCGCGCGCATCGACACTGCGGGCCACGCTGCT
GCGGCCGGCCGGGTCGCGCACCTGCAGGGTGTTGGCCGGCAGCGCGCGGGCACCTGCGGC
CGGGCTCAGCTGGATCACCGCATCGGGCGCCGTCAGCGGCAGGTCCAGGCCGCGTTGCAG
CTGCGTGCCATCGACCTGCTGCCAGTAGCTGCGGCTGACCGAGGCATACGGCGTGGCCGC
CTGCAGCGGTTGTGCCGGGTCCAGCGCCCAGGCAAAGGACAGCGGCGCGTGCTCGCTTTC
ATCGGCGGGCAGCGGCGCGGCCACCAGTGCGGCAGGCACCTGATCGCCCGCGCGGGCGGC
CTGCAGCGGCTGCGCGGCCTGCGCTGCGGAAAGGGACAGCACGGCCAGCAAAGCACTGGC
CAGCAGGGTGGAATGGTTCGTCATGGTCATCTCCCTCACTGGTTCAGGTCGTTGCGCAGC
AGGGTGCCGAGGCCGAAGCACTCGCGCCGGCTCTGGTTGTGGCTGAGTGGTTCGGCGCCC
TGGGTGCGTGCCTTGTCGGTGAACCAGGTGGTGCCGGCAGCCTTCTGGCTGCTGCACTCC
AGGAAGCCATCGGAGCAGGACGACAGCCAGTTCTGGGTGAACTCCAGGCCGACATTGGCG
GCGTAGCCACCGCAGTAGCTGTTGCTGTCCCACACCGCCGATTCCACATCGCTGCCGACC
ACCGCACGGAACGGTTTGGGCAGCGCCGGGCGACCGGCCGTGCCGTACAGGTTCTGCGCG
TTGTAGGTGGCCATGCTCGCCACCTGCTGCTGGCGTACCGCGTCGTTCTTGTAGCCCAGC
AGCCAGCCCAGCGACGTTTCGAAGGTATTGCCGTTGAGCACCGCATCGGCCAGCGGCGTG
CCCGCCGAGGACGGAGCCAGTGCATTGACCTTGCGCACCGTGCGGATGATCTTCGGATAG
CGGCTGTCGTAGGTCGGGTTGGACAGGATCCAGCGCATCACATTGCCGCCGTTGGAGTGG
GTGATCACCACCAGCTGGGTGATGCCACGGCTGTCGATGAAGCCGGTCAGCTGGTTGGCC
AGGCAACCGGCCGCTTCCGGTTTCCACATGTACTGGGTGAAGTCACAGTTGATGACGACG
TAGTTGCTGCTGTTCGGCAGGCCCTGGCGCACGGTGTCGATGATCGCCGGCTGCCAGTAG
TCCTGGGTGGCATTGGTCTGCGCGCCGGTGCCATGCACGAAGGCCACGCCGACCACGTCG
GCGGCCTGCGCCGGGGCGGTTGCCAGCCCGAGGAGCAGGGCCAGGACGGTACTTCCTGTT
GCGGTGCTGCGCATCGCTTCTCTCCCTCTGTCAGTGGATCCCCCCGACCCGGCTGGAACT
GGACGGCCTCTCGACCCCGTTGTGTCGATGCTCGCGGCGCAGGCGCGTGAAAGTCCGTGC
GCTGCGCCCGGATTCAGGAGACTGACGACACTCGATGACGTTTTTCATACTGCCCCGATG
ACCATGCCGGGTCTGGCCGTATGACCGATGGCCACTGCGGTGTCGCATACGGGCTGCGAT
CATGACGCGATGTTTTTCCTCTGGAGCCGTCCATGTCGCTGATTTCCCACACCGCCCGCC
CACTGCTCGGTCTCACCGTTGTCGCGGTCCTGGCTGGCTGCGCAGCCACCGCCAGCAAGC
CGACCGCCGTCGAAGCCAACATCACCACCAAGGCGGTGGGCTATCTGGACACGAGCGCGG
TTCCGGCCAGCCTGGACCTGGTGCCGGCACCACCGGCGGCCGGTTCGGCCGCCCTCGCCC
TGGACGAACAGGTCAGCCGTGAAGCCCGCGCGCTGCGTGGCAGCCCGCGCTTCGCCCAGG
CCGGCGTCGATGCGGAACTCGGCTTCCCCGAAGGCGCCAACCACTTCTCCTGCGCCGCCG
ACATCGACGTCGATGCAGTGAAGACCCCGGCGCTGTACCGACTGCTGGAGCGCAGCCGGA
TCGACGCCAGCGCCGCCACCAAGGCGGCCAAGAACCACTACCAGCGCCCGCGCCCGTTCA
TGGTCAACGGTGAGCCGACCTGCTCGCCGAAGGACGAGGACGGCCTGCGCAAGAACGGTT
CCTATCCGTCCGGCCACACCTCGATCGGCTGGGCCTGGGCCCTGATCCTGTCGGAGATCG
CGCCGGACCGCGCCGATGCCATCCAGGCCCGCGGCCGCAACTACGGCGAGAGCCGCCTGG
TGTGCAACGTGCACTGGCAGAGCGACATCCTCGAAGGCCGCTTCATGGGCGCGGCCGCCG
TGGCCCGCCTGCATGACAACGCTGCCTTCAACAAGGACCTGCTGGCCGCACGCAAGGAGA
TCGAGGCGGCGCGCAAGGCCGGTCGGCACTCCAGCCGCGACTGCGCCACCGAGAATGCGG
TGCTGAAGGTGCGCCCGCAGAGCGCGCTGTAGGCCACGCCTCTGTAGAGCCGAGCCATGC
TCGGCTCAGAGCAGCCGAGCGCAGGCTCGGCTCTACACGAAGCAGGAAACCAGAAGGGCC
GGCATTGCGCCGGCCCTTCTGCATTGCATCAACGCAGCCACCGCATCAGAACTTCGCGGT
GAACTCCACGCCCCAGGTACGCGGCTCGTTGAGGAAGCCGGTCAGGTTGTTGAAGTCGAT
CGCGCCGACCACGCGGGTCTGGTTGGTCAGGTTGCGACCGAACACCGCCACGTCGTACTG
GCCGTAATCCCAGTTGTAGCCCAGGCGCAGGCCGCCTTCCAGCGAACTACGGCCGCGGAA
TTCCGGCGACTCGTAGATGAAGAAGTTCACCGCACTGCGGTAGGCCCAGTCGGTGTAGGC
GTACAGCTCGCTGCCATCGCTGAGCGGGAAGCCCACGCGCAGGGTCGCGTTGTGGATCCA
CTTCGGCGCCTGCGGCAGCGGGTTGCCGTTCACCAGCGCATAGGTCTGGCCGTTGATCAC
CGTGGTCGGGTCGGTGATGGTGCAGCCACCGCCGCAGATCGCCACCGCCAGGTTCTTGTC
CTTGATCTCGGTGTCGTTGTAGCTGCTGCCGAAGGTCAGCAGGACGTTGTCGGCCAGGTA
GGCCTCCAGGTCCAGCTCGACGCCCTGGCCGATGGTCTTGTCGGCGTTGAGCAGGGTGGC
GGTGTTGTTGCTGCCGCCCACCGCGATCAGCTGCTGGCCATCGACGTTGTAGCGGAACAC
GCTCAGGCCCAGGCGCGCGCGGCGCTCGAACAGGTCGGCCTTGATGCCGGCCTCGTACGA
GATCACCTTCTCCGAATCGGCCTGCGACAGGCCTGGCGCGAAGGCCAGGCGGCCCTGGAT
CGACGGCGCGCGGAAGCCCTTGGCCACGCGGGCATAGGCGTTGATGTCGTCGGTCAGCTT
GTAGACGCCGCTGAGGTCCCAGCTGACGTCGTTGACGTCGGTGTTGGCCAGGTACGGGCC
ACTGACCGGGGTGCCGAACGGAACGGCCTGCAGCACGCTGGCGCTGAAGTCCTTCTTGTC
CTGGGTGTAGCGCACGCCGGCACGCAGCTTGAAGCGGTCGGTGACATCGAAGTCACCCGA
GGCGAACACCGCCCAGGCCTTGTTGCGCTGGTTCTGCACCACGTGGCCGGTCTGCGGATT
GCCCGGGGCCAGCGAGTCGTAGTTGAAGTTGTTGATGGTCACGTCTTCATCGAAGTAGAA
GACGCCGGCCTGCCAGTCGAAGCGGCCCCACTCGTTGGACTCGATGCGGACTTCCTGCGT
CCACTGGCGGTGATGCGGCAGGCCGTCAGCCGACTCCGACGAGAACGGAATCAGGCCGGG
GCCGTAGTTGCCGGCGCCAAGGAACGCCGCGCCGTAGCCACCGTCGATGTCACCGCGGTT
GAGCGATTCGGCGGTTTCGTAGCCGGTGATCGAGTGCAGCGTCACCGAGCCGAGGTTCCA
CTGCAGGCGCGCGCTGCCACCCCAGGTCTTCAGGTCGGAGAAGTTGACGCCGTCGTTGGC
CACCTTGTCGCGGTCGAAGTTCTCGACCAGCGAGTTGCCACCCTTCTCGATGATGTTGGC
GCGGAACAGGCGGGCGGTGCCATTGAGCTTGCGCTTGTGCAGGTTGAACAGCGCTTCGAA
GTCATCGCCTTCGTACAGGAACTGCACGCGGCCGGCGGCTTCGTCATAGCCTTCGAAGCC
ACTGTTGGGAGCGCCGACGCGGGTGTTGTCGACCCAGTCATCGCGGCGCTGGTAGATCGC
CGAGACGCGTGCCGACCAGCGATCGGTCAGCGGGCCGCCGTAGGCGCCCTGTACGTTCCA
GCTGTTGTAGCTGCCGTAGCCGACGCGGATGTAGCCATCGGCATCCTGCGACGGACGCGC
CGAATCGAACTTGACCACGCCGGCCGGGGTGTTGCGGCCGAACAGCGTGCCCTGCGGACC
ACGCAGCACTTCCACGTTGGCCAGGTCGAACAGCGGGAAGCCCTTCAGCAGCGGGCTTTC
CTGCACCACGTCGTCGTACACCAGCGACACCGGCTGCGACGCATTGAGGTCGAAGTCGGT
GTTGCCCAGGCCGCGGATGTAGAAGCGCGGGAAGGCACGGCCGTAGGACGACTCGATGTT
GAGGCTGGGCACGCGTGCGGCCAGGAAACGGATGTCATCGCCGGCCGAACCGAGCACATC
CAGCTTCTCGCCCTGGATCGCGGAGAGCGCGACCGGCACGTCCTTGGCGTTCTCGACACG
GCGCTGCGCGGTCACCTGCAGGGCGTCGAGGGCAACCGGATCCTTGGCAGCGGGGGTTTC
CTGGGCGGCTGCTACCAGCGGCAGCAGGGCGGAAAGAGCGGCAACGAGGGGGCGCGCGAC
CGGAAATCGGCCACGGGAAGTGCGGGTCGGGGACATGGCGGTAGGCTGTGTTTGGAGGGG
TGGTAAAACGGCGCTACCAGATAATTGTTGCAATACAGCACCTACGCCGCAAATGCCCGC
CGTTCATGGCCCCGTCGCCGGCACCCCCGGGCGCTCGCTAGACTCGGGGTTTCCACGCGA
CGGACCCGCCGCCATGACCCAGTGGTACTTCCATGCCTCCGCCCAGGCCGAGCGCATCGG
CCCGCTTGATGACGGGGCCGCACGCCGCTACGCGCAGGCCAATCCACGCGCCCTGGCATG
GTGCCAGGGCATGAGCGGGTGGACGCCGATCGCCGAGGTGGCCGAGCTGCAGGCTCCGGC
CCCGGGCATGCCCAACACACCGCCGCCGGTCCCGGTCGCCGCCGGCGCCAGCGGCCGCGC
CGACGACATCGAGTTCCGCATCGTCGGCCATGAAATGCAGTTCGTGGAGCTCGAGCTCGA
CCCCGGCGAGAGCGCCATTGCCGAGGCCGGCGCCTTGATGTTCAAGGACGCCACGGTACA
GATGGACACGGTGTTTGGCGCTGCCAACGGTGACCAGGGCGGCTTCATGGGCAAGGTGAT
GGCCGCCGGCCGCCGTGTGCTGACCGGCGAGAGCCTGTTCGCCACCGTCTACACCCAGAG
CGGGCATGGCAAGGGCAAGGTCGCCTTCGCCGCGCCCTACCCCGGCACGGTGCTGGCGAT
GAAACTGGACCAGCACGGCGGCCGCCTGATCTGCCAGAAGGACAGCTTCCTGGCCGGCGC
GCGCGGCGTGCAGATCGGCGTGCAGTTCCAGCGCAGGATCATGACCGGCCTGTTCGGCGG
CGAGGGCTTCATCATGCAGAAGCTGGAAGGCGACGGCTGGGTGTTCATCCACGCCGGTGG
CTGCGTGATCGAGCGCGAGCTGGCCGCCGGCGAGCGCCTGGACGTGGATACCGGCTGCGT
GGTGGCCTACCACTCCAGCGTGGACATGGACGTGCGCCGGGTGGCCGGCATCAAGAGCAT
GCTGTTCGGCGGCGAAGGCGTGTTCCTGGCCACGCTGACCGGCCCCGGCAAGGTCTGGCT
GCAGTCGCTGCCGTTCTCGCGCCTGGCCGGCCGCATGTGGATGGCCGCACCGCAGGGCGG
CGGCCAGAGCCGCGGCGAAGGCTCGGTGCTGGGCGGCCTGGGCCGGATGCTGGATGGTGA
CAACCGGTTCTGACCCACTCATTTGGTAGGTGCCAACCTTGGTTGGCACATTCCTTCAGC
GCGCGACCAGGCATTTGTGCGGACCAAGGTCCGCACCCACCAGAAGCGATTCACGTTTTT
TTTGCTGAATAGGGAGTTCCCCCCACCCTGCCCGCCCCGCCACGGCTTCGGTATGCTGGC
GCCCTTTCCTGAATCCAGCGCCGCGAGCGCACTGCCGATGAGCCTGTTCCGCCCCCGCAT
GCTGCTGTCCGTCGCCCTGATCGGCCTGCTGGCCGGCTGCGGTGGCGACCCGGTCCGCCC
CACGCCGCCGCCGGCGCCGACCGTGGTGCCGCAGGCCAAGCCGATCAGGATCGGCATCGC
CCTCGGTGGCGGCGCGGCCAAGGGCTTCGCGCACATCGGCGTGATCAAGATGCTGGAAGC
CAACGGCTTCGAGCCGGCCGTGGTCTCCGGCACCAGCGCCGGCAGCGTGGTCGGTGCGCT
GTATGCCAGCGGCATGGACGCCTTCCAGATGCAGAGCAAGGCAGTCGCGCTGGACGAAGC
CAGCATCCGCGACGTGCGCCTGTTCTCCGGTGGCCTGGTGCAGGGCCAGAAGCTGCAGGA
CTACGTCAACGAGCAGGTCGCCAACCGTCCCGCCGAGCGCCTGAAGAAACCGTTCGCCGC
CGTTGCCACCCAGCTGGAAACGGGCGAGCGCGCGATCTTCGTGCGCGGCAACGTCGGCCA
GGCGGTGCGCGCGTCGAGCAGCATCCCCGGTGTGTTCGAGCCGGTGAAGATCGGCGGCCG
CAATTACATCGACGGCGGCGTGGTCAGCCCGGTGCCGGTGGATGCCGCGCGCCAGCTCGG
CGCCGACTTCGTGATCGCCGTGGACATCTCCAGCAAGGCCAGCGGCAAGGCACCGACGGA
CATGCTGGGCATCGTCAACCAGTCCATCTCGATCATGGGCCAGCGCCTGGGCGAGCAGGA
GCTGGCGCGCGCCGACATCGTCATCCGTCCGAAGGTACTGGACATCGGCGCCGCCGATTT
CAGCCAGCGCGGCACCGCGATCCTGGAAGGCGAGAAGGCCGCAATGGCGGCCATGCCGCA
GATCCGCGCGAAGATCCAGCAGTTGCAGCGCGCGCGCGCCGCCGCGGCGGCACCCGCGCC
GGTGGCCGCACCAAAGTGCGAGGAAGCCTCGCGCCTGGGCAAGCTGATGGGCCGCAAGGA
CAAGTGCTGATCCATTGATGCCAGGCCACCGGGCACGCCTGGTGGCTGCTCAGGGCTCCA
GCTGCGACAACGGCAACGCCTGGAAACCCTTCACCGTGCGCAGCACGAAGCTGGAATTGG
CATCGGCCACGCCGCCGGCGTTGAGCAGCCGGTCCAGCAGGAAGTGCGAGAAGTGCTCCA
GGTCGCGCACGTAGACGTGCAGCAGGTAGTCCATGTCGCCGGTCAGCGCATGGCAGGCCA
CCACTTCATCCCAGCCCTGCACGCTGTCCACGAAGTGGCCAATGGCGGCCTGGTCATGCT
TTTCCAGCTGCACGCGCACGAAGGCCTGCAGGCCCAGGCGCAGCTGGCGCGGTTCCAGCC
GCGCGCCATAGCCGACGATCACGCCCTCGCTTTCCAGCCGCTGCAGGCGGCGCAGGCAGG
CCGAGGGCGAGAGGTTCACCCGTGTCGCCAGCTCGGCGTTGGTGGCGCGCCCATCCCGCT
GGATTTCAGCCAGTAGACGTATATCCGTGCGATCGAACTGGACTTCTCCGGCCATTGTTG
CCCCGCAACATGGTGAGTACGCAAGGATATTGCGCCAACAAGGCCAATCGACGCAACTTT
TGCAACCCTGTTGCGCGCGCCCTGCCCTAGCATCGTGGGTATCCCGTCAAGGAGTGCCCC
ATGGACCTCGCCCAGCCCCGCCGCGTCGAACACCAGCAGACCGACAAGGGCTACGTGCCG
GTGTATACCACCGCGCTCGTCGAGCAGCCGTGGGACACCTACAGCGCCGACGACCACGCC
ACCTGGAGCACGCTGTACCAGCGCCAGCGCGAACTGCTGGTCGGCCGCGCCTGCCAGGAG
TTCCTGGACGCGCAGGACGAGATGGGCATGAGCGCACACATGATTCCGCGCTTCGACCAG
CTCAACGAAGTACTGGGCGCCGCCACCGGCTGGACCCTGGTCGGCGTTGAAGGCCTGCTG
CCGGAACTGGATTTCTTCGACCACCTGGCCAACCGCCGTTTCCCGGTGACCTGGTGGATC
CGTCGCCCGGACCAGATCGACTACATCGCCGAACCGGACCTGTTCCACGATCTGTTTGGC
CACGTGCCGCTGCTGATGAACCCGGTGTTCGCCGACTACATGGAGGCGTACGGCCGTGGC
GGCGTCAAGGCCCACGCGATCGGCCCGGATGCACTGCAGAACCTGACCCGCCTGTACTGG
TACACGGTGGAGTTTGGCCTGATCGATACGCCCGACGGCCTGCGCATCTACGGCGCCGGC
ATCGTGTCATCGAAGGGCGAGTCGCTGTACTCGCTGGAATCGACCGCGCCCAACCGCATC
GGCTTCGACCTGCAGCGGATCATGCGCACCAAATACCGCATCGACACCTTCCAGAAGACC
TACTTCGTCATCGACAGCTTCGAACAGCTGATGCAGGCGACGTCGCCGGACTTCACCCCG
ATCTACGCGGCACTGGCCGACCAGGCGCATCTGCCGGCGGGCGAGGTGCAGGGCGATGAC
CGCGTGTTCCAGAAGGGCACGGGTGAAGGCTGGGCCGACGGCGGCGACGTGTAAGCGCGT
AACGCACACCGCTCCGCAGTGGAAACGGCGCACCCTGGTGCGCCGTTTTCGTTGTTGCCT
GCACCGTTCTGTCGCGACGGCGCAGGCGAGGGCAGGACACTCAGCCGTCCACGGCCCGGC
AGGAACCGCGCACCATCAGTTGCGGATGCACGCTGGCCGCAGCCGGCGCCTCCGGTACGT
CGGTCTGCACCAGCATCGCGGCAGCCATGCGGCCGATGTCGGAGACGTGGCGGCGTACCG
ACGTCAGCGGCGGCCACAGGCGCGACGCCAGCGGGCTGTCGTCGTAGCTGACGATCGACA
ACTGCTGCGGCACCGCGATGCCCGCACGCAATGCCACCTGGTAGACGCCCGCGGCGATTT
CGTCGTTGCCGGTGAAGATCGCACTGGGGCGTTGTCCGCCCATCAGCAGGCGTTCGGCGG
CATGCACGCCGGACTCGAAGGTGTCGCCCGCTTCCAGCACGCGCTCGCCCGGCAGGGTCA
CGCCGACCTGGGCCAGCCGATCAAGGAAGCCGTGGGTCCGCTCGCGGGCAGCGCGCCGGT
CACCGGGACCGGCAATCACCGCGATGTCGCGGTGGCCGAGCGAGAGCAGGTAGCCCGCAG
CCGCCGCCGCACCATCGCGATCGTGGGTGACCACCGCCTGCACGTCTTCTTCCGACGCAT
GCGCGTTGATGCGGATGTGGCGGCAGTCGATCGCGTCGAGCATCTGCGCCAGCGCCATCG
ATTCGGAGGCGCGCGGGCCGAGGATCACGCCATGCAGTTTCTGCTGCTGCACGAAACGGC
GCACGCCGTCCGCACAGTCCGGATCCTGGCTGTTGCACGGGTGCACCACCAGCTCATAGC
CGGTGCCGCGCAGCGCTTCCAGCGCGCCGTGCTGCAGGTCGACAATGCATTGGGCGCCGG
GGTCGTCATACACCAGGCCGATCAGGAAGGAGCGGCGGAACGCGAGTCCGCGCGCCAGCG
GGTCGGGCACGTAACCGACCTCGCGCATCAACGCCTCGACCTTGTCGCGGGTGTCTTTGC
GCACCAGCGGCGAGTTGTTGATGATTCTTGAAACCGTTTTCTTGGAAACTCCCGACAGTC
GTGCGATGTCGTTGATCGTGGCAGCCTTGCCTTTCGATGCCGGCAACGCGGCATCGCTCA
TATTTCGCACTGACATGTATAGAACCAGGTAAGTCGGAGAATTCTAGCCTTGCACCCGTC
GGATGCGAAGTTGCGGAACGTCGCAGCGGATCTGAATCGCGTCGTGTTCGACACGTTTTG
CTGCGCGAGGTTCCATTGTGATTGCTCTAGTGCCTCTGCATCTGAACCGTTCTTCTGCGC
GTGTTCACCCTGAATGCGGACGCGACGCGCGCGAACGCCAACATTCCCTTAACCATGCTC
CGCTACAGTCAGGTGCATGGACCTGCAGACCTCTCCGTTTCCGCCGTTCCGTGGCCGCGA
CCGGTTGATCGCTGCGGTCGACGCGGCGGTGACCGCCGGTGATGCCGGGCGCATCACCGC
CGACCTGCAGCTGGCGCTGCAGGAAGCCATAACCGACAGCCGCATCGAATTGCCCGAATG
CGTGCATCGGCCGGTCAGTGATCATTACGCGCGACGTCCGCTGTACCACAGCCGCGAACA
CGGCTACAGCGTGATCGCCATGAGCTGGGGCCCAGGGCAGGGCACGCCGCTGCACGACCA
CGATGCCATGTGGTGTGTGGAGGGAGTGTGGTTGGGCGAACTGGAGATCACCCGTTACGA
GCTGCTGGAGCGCGCCGGCGAGCGCTGGCGTTTCCACCGCCACGCCACGCTGCGCGGAGG
CTGCGGCAGTGCCGGCAGCCTGATCCCGCCGCACGAGTACCACACCCTGCGCAACGCCAG
CGACGACGCATTGGCGATTTCTGTGCACGTGTACGAGTCGCAGATGGAGCGCTCGGCGGT
GTTCGACCCGCTCGGTGGCGACTGGTACCAGCGCCGCATCCAGGCGCTGCAGGCCGACCC
GGCCTGACCGGGGCAGGGCGGGGCGACGCTGCCAGCAGCTTCGTGAGCCACGTGGCATCA
TGCGCCGCTGCGCTGCCGTACCCGGCGGCGATCCGCGATGCCCCGTCGGGCAAGGAGCAA
GACCATGTCCAGCGCTGATCCGCGCCTGCGCGCGCTGTTGAAGCTGGCACCGGTGATCCC
GGTGTACACCCCCAAAGATGTGAATGAAGCGGTCGACGTCGCCCAGGCACTGTTCCGCGG
CGGCCTGCCGGTAATCGAGGTGACGCTGCGCACGCCGCAGGCGCTGGATGCGATCAAGGC
GATGGTCGAGGCCGTGCCGGACGCGGTGATCGGTGCCGGCACCGTACTCGACGCCGCGCA
GATGCAGGCAGCAAAGCAGGCCGGCGCGCGATTCGCGGTGTCCCCCGGTGCCACGCTGGC
GTTGTATGCGGCCGCGCGTGATGCCGACCTGCCGTACCTGCCCGGTGCCGCCACCGCCTC
GGACCTGATCCTGGGCCTGGAGCATGGCCAGGACACCTTCAAGTTCTTCCCGGCGGTACA
GGCCGGCGGCGCCGCGCTACTGGCCGCCTGGCACGGGCCGTTCGCCGATGTGCGCTTCTG
CCCGACCGGTGGCATCAGTGCGCAGACCGCGCCGCAGTTCCTGCACCTGCCCAACGTGCT
GTGCGTGGGCGGTTCGTGGCTGACCACCCCGGCACTGCTGCAGACCCGCGACTGGGAGGC
GATCGAACGCCTGGCCCGCGAGGCGTCCGTGCTGGCCAGCTGAACCTGCTCCGCGAATCT
TCAAAGGTTTGATCGTGATCAAAGCGCCGGCCTCGTGCCGGCGTCATTCTGTGGGCAAGC
GCACTACGGAGATCCGAACATGAATTCGACCATGAAGGCCGCTGTCGTGCGTGAGTTCGG
CAAGCCACTGGTGATCGAGGAAGTCTCGGTACCACGCCCGGGGGCGGGCGAGGTACTGGT
CAGGATCGAGGCCTGTGGCGTCTGCCACACCGACCTGCACGCCGCCGAGGGCGACTGGCC
GGTGAAACCGAACCCGCCGTTCATCCCCGGCCACGAGGGCGTGGGGCACGTCGTGGCCGT
GGGAGGCGGGGTAGGGCACGTCAAGGAAGGCGACAGGGTCGGCATCCCCTGGTTGTACTC
GGCGTGTGGCCATTGCGAACACTGCCTGGGTGGCTGGGAAACGCTGTGCGAGACACAGCG
CAATACCGGTTACTCGGTCAACGGCGGCTTCGCCGAGTACGCACTGGCCGATGCCAACTA
TGTCGGCCTGCTTCCGAAGGACGTGGGCTTCGTCGAGATCGCACCGGTGCTGTGCGCCGG
CGTGACCGTCTACAAGGGCCTGAAGGTCACCGACACCAAGCCCGGCGACTGGGTGGCGAT
TTCCGGCATCGGTGGCCTGGGCCACATGGCGGTGCAGTACGCCCGTGCGATGGGCCTGAA
CGTGGCTGCGGTGGACGTGGACGACAACAAGCTGGCATTGGCCCGGCAGCTCGGCGCGCA
GATCACCGTGAACGCGCGTACCACCGATCCGGCCGCCTTCCTCAGGAAGGAGATCGGCGG
CGCGCACGGCGCCCTGGTCACGGCGGTCTCACCGAAGGCGTTCGAGCAGGCGCTGGGCAT
GGTCCGCCGTGGCGGCACCGTCTCGCTCAACGGACTGCCGCCCGGTAATTTCCCGCTGGA
CATCTTCGGCATGGTGCTCAACGGCATCACCGTGCGCGGCTCGATCGTCGGCACCCGGCT
GGACCTGCAGGAGTCGCTGCAGTTCGCCGCCGAAGGCAAGGTCGCGGCCACGGTCAGCAC
CGACCGCCTGGAGAACATCAACGACGTGTTCGCGCGCATGCACGCGGGCACCATTGAGGG
CCGCGTGGTACTCGACTTCGCCGCCTGACCGCCTGTGCATGGCCGTCGTCGCTCCGTCCC
CCTCTCCCACGGACGCGGCGGCCATGCCGATCCATCGGTAGTGCCGGCCGCTGGCCGGCA
AACCCCAGGCGGTTCGGTAGTGCCGGCCGCTGGCCGGCAACGCGGGCACTCTGTGGCCGC
CGTACAATGCGCGCATGCCCGGCCTGCTCAAGACCCTGTTCCTGTCCATCGTCGCCCTGA
TCGGCGGCGTCCTGTCGCTTGCGCTGGTCAGCAGCGTCGCCAGCTGGCTGCCCCCGTTGC
TGGGCCTGTCGCCGGACAACAACAGCGTGCAGCTGGGCTGGGACCTCACCTTCAGCGTTC
TTGGTGGCATCGCGGGCGTTTCCTTTGCCACCTATTACGCCCCCTGCTGGCCGCGTTCGC
ATGGCTTCTCGATCTGGTCGCTGATCGCGCTGGGCTGTGGCTACGCGATGTGGACGGCCG
GTGCGGATTTCCCGTTCTGGTTCGTCATTTCGCTGCTGGCATCGCTGCCGCTGCAACTGC
TGGCCGGTTGGTGGTTCGGCCGTCGCGCCTCGCGCGACGCAGGGTAACGCCGCCTTTGTA
GAGCCGAGCCCATGCTCGGCTTTCATGCACATCGACACATGCAGCCGAGCATGGGCTCGG
CTCTACAGGTCCATGCGCGGCAGCGTCTGCTTCAACTGCGCGATGCCCTGCCATGGGTCA
CTCTTCAGGCGTTGCGCCCTCGCCAGCGCCTTGCCCATGGGAAAGGCGTCGGCAGCACTG
ATACGCGCCAGTTCCTCCCAGCGCAGCGGCACTGCCACACCGGCGGAATCGCGCGCGCGC
AGCGACCACGAGCACACGCTGGTGGCCCCTCGGGTGTTGCGCAACCAGTCGATGAAGATG
ACGCCACTGCGCTTGGCCTTGCTCATCGTCGCCACATAGCGATCAGGTTGCTCCTTTGCC
ATTGCCTGCGCAAAGGCCTCGCAGAACGCCTTCGCCTCGTCCCAGCCGGCCTTGGGCTGC
AGCGGTACCACCACATGCAGCCCCTTGCCGCCAGACAGCCGCACGAAGCTCTCCAGGCCC
ACCTGCTGCAGACGATCACGCACATCACGTGCACCCGATTTCACCTGTGCCCAGCTGACG
CCGTTGCCAGGATCGAGATCGAATACCAGTCGATCCGGATGCTCGGTGTCTGCTACGGTC
GCACCCCACGGATGCAGCTCCAGCGTGTTCATCTGCACCAGCTGCAGCAGGCCCCGTGCG
TCGTCGATATAGACGTAGTCCTCGCGGCCGCTCTTCTGCTGCAGGGGCACCGCGTGCACC
GCGTCGCCCAGGCCGGGGCCATGATGCTTCTGGAAGAAACAGGCCTTGCCCACCCCATCG
GGGCAGCGCAGCAATGACAGCGGCCGTCCCGCAATTTCGGGCAGGATCCAGCGCGCCATG
CGCCGGTAATAGTCGGCCACGTCGCCTTTGCCCAGTCCCTGACTGGGAAACACCACCCGC
TCCGGATGCGTGATCTGGACCTCACCCCCGGCTTCAGCAACTGCTGTTGCGTTGCTCATT
CCCAGGTCCTCCTTCTGCTTGTCGCTGCGCAGCCGCTTGAAACTGGCCTGGCGCAGCAGG
CCTTCCTTGCCCCAGCCACGGAACGCCACTTCCGCCACCGTCACCGGCTTCACCCAGCGC
ACGCTGGCGGCGCGGAACGGCACATGCGCCGGAAGCTGCAGCACGGGCGTCTTTACTGCC
AGTGGCTGCAATGCCTTGAGCAGCGCGCGCAGGTTCTCGTCGTCGAAGCCGGTACCGACG
CGGCCCACATAGCGCAGACCCTCCTTGTCCGGCGTTGCCAGCAACAATGATCCGAAACCC
ACCCGCGAGCCCCTGGGGGCCGTGTAGCCGACAATCACGAACTCGTCGGTGTCTTCGTGC
TTCACCTTCACCCAGCTGCGCGCGCGGGTATTCACGTACGGGGCATCCACCTGCTTGCTG
ACGATGCCTTCGAATCCGGCCTGGCCACTGGCATCGAACACCTGCGGGCCCTGGTCGATC
ACATGTTCGCTGAAGGCCAGGATGCCGGGCACCGGTCCGATGAGATCCTTCAGCAGCGCT
TTGCGTTCCAGCAATGGCGCACGACTGATGTCCGCGTTGGCCACACCCGGAAGATCGAAC
ACGATGTAGCGCAGCGGTTGCTTCGAGCTTCCATCGATCACGCGCTGCAACGCTGCGAAA
TCGCTGCGCCCTTCCTTGTCCAGCACCACCAGCTCACCGTCCAGGCGCGCATCGCGCACC
GGCAGCGCCTGCACGGCCTGCACGACCTCGGGGAAGTCATCGGTCCAATCCAGGCCATTG
CGGGAGCGGAGCTTCACCTCGCCGTCGTGCAGATCGGCCAGCAGGCGATAGCCGTCCCAC
TTGATCTCGTGCAGCCAACGCGCGCCGTCCGGCGCGCTGTCGCGATGATCGGTCAATTGC
GGTTTGAACCCATGCGGGTAGGGCGTGTCACGTGCGCCGTCCAGTTTCAGCGCGCGCGCA
TGCCAGCGTGCATCGGCCTTGCGGGTAGCCGTGCGTGCGGCGGGCACAGCACGCCCTGCC
TTCCCCCCAGTGCGCTTCATCACGGTGGATGCGCGCTTGGGCACGTACGCGTCCAGCAGA
TCGTCTGCTTCGGCATCGCGCGCCTGCTCGTCGTCGCGCTTGATCAGCAGCCACTGCACC
TGGCGTCCCTTCATTGCCGTGCGCACCAGCTTCCAGCCACCGGCCAGGCGTTGTCCATGC
AGTACGAAGTCGATCTTTCCAGCTGCCAGCGCCTGCAGTGGATCGCCTTCGCAGGCCCAG
GTGCCCTGATCGAACACCTCCACGTGCCCCGCGCCGTAGTGGCCTTCGGGAATGTCGCCC
TCGAAGCCAGCGTAGGACAACGGGTGATCTTCCACTTCCACGGCCAGCCGCTTTTCACCG
ACGCGCAGGGAAGGCCCCTTGGGCACCGCCCAGCTCTTCAGTACGCCGTCCATTTCCAGG
CGGAAGTCATAGTGACGCGAACTGGCATGATGCAGCTGGATGACGAAGGTTGGCCGCCGC
TGCGGATCACCGCGTGCGGGTGTGTCGTCAGGCTCCGGCGTCTGCCCTGTGCCTCCGCCA
AGCCGGCGCTTGCGCCGGTACTGGTGCAGCGACATGGTTCAACCTGCCTTGCGCCGTGGT
GCGGCCTTCTTTGCAGCCTTCTTCGTTGTCTTCTTTGCGGCCTTCTTCACCGTCGACTTT
GCGGCTGCCTTGCGCGTTGCGGTCTTCTTCGCCGGCGTGCGCTTGTTCGCATCCAGGCTC
TTCTGCAGCAACGCCATGAAGTCGACAACGTTCGTTGTCGCATCCTCGTGTGGTGCGGGC
TCATCTTCCACCCGCGTGGTGCCGCCCTTGGACTTGATGCGCTTGTTCAGCACCTGCTGC
AGGCGCTCGCGGAATTCATCGTGGTAGTGCGATGGGTCCCAATCGCCGGACATCGACTCG
ATCAACTGCTCGGCCATCGCCGTTTCCTTGCTGGTGATGCGGTAGTCGGACAGCTTGCCG
GCAGGCAGCTTGTAGTCCTCGGGATCCACCAGTTCCTGCGGATAGCGCAGGATCATCAGC
ACCAGCGCGTCCGCATGCGGCATCACCGCACACAGGTACTCGCGCGTGCGCACCACCACC
CGGGCAATGCCTACCTTGCCGGTACTGCGCAGCGTTTCGCGCAGGAGCACGTAGCCCTTT
TCGGCCTTCTTGCCGGGCACCAGCAGGTACGGCTTCTCGTAGTAGCGCGGGTCGATCTGC
GCTGCGTCCACGAAGGATTCCACCTCCACCGCTTCGTGGCTTTCCGGCGCCGCCGAGCGG
ATGTCGCCTTCCTCCAGCACGACATAACTGCCCTTGTCGTACTCATAGGCTTTGACGATG
TCCTTCCAGGGCACTTCCTCGCCGGTGTCGGCATTGACCCTTTCGAAACGGATCGGCTTG
CGATCGCGCGAGTCGAGCATGCGGAACTGCAGGTCAACCTTGCGTTCGCCGGACATCAGC
GACACCGGCACATTGAGCAGTCCGAAGGACAGCGTACCGGTCCAGATCGGGCGGGCCATG
GACGCACCTTTGATGGGGCAGGGCACCCAGCTTCGGATGGGCGGTGTAAACCACCCGTGT
CGATACCGTGCACGTGGGTTCCACGCAGGTGCGGTAGTGCCGGCCGCCGGCCGGCAGAGC
TCGCGGCCTCAAGTGTCCTGGGGTTGCCGGCCAGCGGCCGGCACTACTGCAGCAACGGCC
TCACCGCCGCCGCCGGAATATGGTCCAGCGCGCGCCAGGCGTCCTCCACCACCGGCCGCG
CCTGCGACCAGCCCAGCCGCGACTGCCCGCGCATCTGTTCCCAGTGCTCGGCCAATTCCT
CGCAGGTATCGGCAGCGTCGCCGCGCGGCCAGTCGGCAGCATGGGTGGTCAACGCGAAGG
CATAGACCGGGCACAGGTCACGCCAGTTGCGATGACTTTGCCCGCGACGTTCCTCGTAGT
CACTGAGCATGTACTGCAGATAGTCCTGGGCCACCGCCTGCGGATCCTCATGGCGGCGCG
TGCGGCGCTGCGCGGTACGTTGGCCGAGCGGATCGAGCAGGGCGTTGAACACGGACGGTG
CGGGTCGTTCAAGACGGGGCATGGCCGGCTCCTGCAGCGGGGGCGGGTGGGCAGGAATAC
GCGCGGTGCCGTTACCAGCGGGTGAGCGAGATGTTCATGACGCCAGGTTCGCGGCGGCTT
TACCTGCGTCGCGGTGTAGTGGGAACCCCGAGCGCAGGTAGCCAGACCATGAGCCGAGAG
ACCTCCCGCGACCCGCTGCGCGCAAACCACCCGCCCATTCCGGGCGAGCAGCGCGGCAAA
CGCGATGCCGACAACGCCGACTACCGTGGCACCGGCGCACCGTTCTTCGATGCCGAGCAC
GGGAGCGACCATCTGCCGGTGAAGCGCGAGGCTGAACAGGCAGCGCAGGACCGCAAGGAT
GGCGGTGACCGCCATCGCGGTGGCCAGGAAAGCCCGCTCAAGCGCCGCGAACGCAAGCAG
CGCGCCAGCGACAACCAGGACGAAGCGCTGGAGGAGACCTTCCCGGCCAGCGACCCGACA
TCGCCGTTCGTGCCAGCCAAGGCCCCCGACTGACGGGTAGTGCCGGCCGCTGGCCGGCAA
CCTCCTGACGTCCTGCACGGCGCGATGCCGGCCAGCGGCCGGCACTACCCCTTCAACGCC
ACGACCATTGCAGGCCGACGTTGGCCCGCCGTCCCGGTCCCGGTTCGTAGAAGCGCCCGT
TGCCATCGTTGACGATCACCGAGCCTATGTAGGCCTGGTCCAGCACGTTCTCCATCCGGG
CGAAGGCGCGCAGCTCGCCACCCGGCAGGGCCCAGCGACGGCCGGCTTCCAGATGCAGCA
GGGCGAAGCCGGGCGCGCGTTCGGTCGCCACGTCGTTGACTACGGTATCACTGCTGGCGG
AGGCCTCCAGCGCCCACTGCCACTGGCCGGGCGACCATTGCAGCCGGGCAAAGGCCTGCT
GGCGCGGTACCCCGGGCAGGCGGCTGCCGGCGGCAACCAGGGTGTTGGAGGTGAGGTACG
GCGAACGCGCCTGCGCCTGCAGCCAGGTCCACGCCAGCTGCAGCTCCAGCTGCTCGGCCA
GCGGCTGGCGATACTGCAGTTCCACACCCTGGCGGCGGGTGCGGCCGATGTTGCGATACG
TGCTGCGACCGCCGATATTGCTGGCAACTGCCAGCTCATCGTCGGTATCTGCACGGAACA
GGCTGACATCGAGCTGGGTTCCATCCTGTGCGTGCCACTTGCTGCCTAGCTCCAGGCTGC
GGCTGCGGGCGGCCGCCAGATCCAGCGCCAGACCCGCCTGACCATCGGCGCGATACCCCA
GCTCGTTGAAGGTGGGGGTCTCGAATCCACGCCCCACGGCGGCATGCAGGCGCCACTGCG
GGCTGGCCTCGAAGCTGACGCCTGCCACCGGCGTGGTCGCCTGGTAGCGCCGGTGGCCAC
TGTCATCCGGGTTGCGGGTGGTGATGTAGCGATCGTCCGAGTCGAAACGCACCGCGCTGT
GGCGCACCCCGGCCAGCAGCGACCAGCGCGGACTCCATTGCCACCAGGCTTGGGCGAACT
GGTCCACGTTCTGCACGGTATCGATCTGGTCACGGCGCAGGCGCCCGCGCACCCCGGGGG
CGCTGCCCACGAAGTTCTCGTAGCCGGTGCGGTGCTGGCGCTGGCGGTCGGCGCTGAGCC
CGGCCACCAGGTCCAGCGGCCGGCCGGCGAGGTCGCCGTGCCAGCCCCAGCGCGCGTCCA
GCCCGCCATACCCGCCCTGCAGATCGATCACGCCGCCGGCATGCAGCGGGCTGTTGGTCT
GGGGTGCCGGCGGAATCGGCAGGTATTGGGTCACCGTGCGTTGGCCGGCATAGCCCATCA
ATTGCCAGCGCTGTGCCCCGGTCTCCCGGGTCCAGCGCAGGCCAGCCTGCTGCTGGCGCA
CCGATTTGCGGGTGTTGTACTGGTGCGCGACTGCCGTGGCCTGGCGCGGATCAGCCGCCA
CCTGGGCACGGCTCAGGCCCAGCGGATCCTGCGCATCGGGGGCATCCAGCGCATTGAGCA
GCAGCTCCAGCCGCCCACCGCCCAGATCACCACCAATGCGTGCGTTGAGCGATTCGCGGC
GCGCACGGCTGTGGTCCCGCCAGCCATCGGTGCGGAAGTGGTTGGCCGCGATGTTGTAGT
CCAGCGCTGGGCCGGCACCCTTGAGCTGTGCGCCGACACTGAGCGTGTTGTCGGCGCCGG
CATTCACGCGCAACCGCCACGGGTCACCGGCCTGGCCCTGCGCGCTCCAGACCTGCAGCA
CGCCGCCGGAGGAATTGCCGTACAGCGCCGAGAACGGCCCGCGCAGCACCTCGATGCGCT
CGGCGCCCAACAGGCTGGCATGCGACAGCTGGCCCTGGCCGTCAGGCATGGTGGCCGGCA
CGCCGTCGATCAGCACCCGCACCCCGCGCACGCCGAAGGTCGAGCGTGCGCCGAAGCCAC
GAATCGACAGCTGCGTGTCCTGGGCGAAGTTCTGCCGGTCACGTGCCAGCAGTCCGGGGA
CCCCGGCCAAGGCCTCAGACAGCTGCGCACCGGTGCCCGCGCGGCTGGCGTCGATCCAGA
CCGTGTCCTGGCTGGCCGGCAGCGCGAACGGATCGATGCCCGGCACCCGGGCGGCCTGTA
CCTGCACCGCAGGCAGGGCGGTGGGCGCAGGCTCGGCCACCGCCGTCCAAGGCGACAGCA
GCAGGGCGGACAGCGGCAGGCAACGGCGTCGTGCGGCGGGATTCATGATTCAGGTTGATG
GATCGGGCGGCAACGCACGCCATGGTACGGGGCCGCGGATGACGATGGCGGCGGCCAGCC
CCGGCAGGCTTTGTTACGATGGGCTGTTTCCGGCCGAAAAGCCGCGGACCGCGTAGCGCA
CTTCCTCCCCCTTTCCGTCTACCGAACGAGTACCGCCGTGTCCTTCTTTGCAAACGTGGA
ACTGGTCCCAGGCGACCCGATCCTGGGCCTGACCGAGGCGTACAACGCCGACAGCCGCCC
GACCAAGGTCAACCTGGGTGTGGGCATCTACTACGACGAGAGCGGCCGCATTCCGCTGCT
GCGCGCCGTCAAGCAGATCGAGCAGCAGCTCGCCGCTGAAGCCAAACCGCGCGGCTACCT
GCCGATCGATGGCCTGCCGGCGTACACGCAGGCGACGCGTGAGCTGGTGTTCGGCAAGGA
TTCGCCGCTGCTGGCCGCCGGCCGCGTGACCACCGCGCAGACCGTTGGTGGCAGCGGTGC
GCTGCGCGTCGGCGCCGACGTGCTGAAGAAGCTGCTGCCGCACGCCACCGTTGCGCTGAG
CAACCCGAGCTGGGAAAACCACCGTGCGGTGTTCAGCGCCGCCGGTTTCGAGGTGCTGGA
TTACACCTACTTCGACCCGGGCACCCATGGCGTCGATTTCGACGGCATGCTGGCCGACCT
GGGCAAGCTGGAAGCCGGCACCGTGGTGCTGCTGCACGCCTGCTGCCACAACCCCACCGG
CGCTGACCTCACGGTCACCCAGTGGAAGCAGGTCGCGCAACTGCTGAAGGACAAGCAGCT
GTTCCCCTTCATCGACATGGCCTACCAGGGCTTCGACAAGGGCATCGAGCAGGACGGCGC
AGCGGTGCGCATCATCGCCGAAGCCGGCATCGACAGCTTCATCGTCGCCAACTCGTACTC
CAAGTCGTTCTCGCTGTATGGCGAGCGCGTGGGTGCGCTGTCGATGGTGGCGCCGACCGC
CGCTGACGCCAAGGCCGTGCAATCGCAGGTCAAGCGCGTGATCCGCACCATCTACTCCAG
CCCATCCACCCACGGCGCTGCACTGGTGGCCGGCGTGCTGACCAACCCGGAACTGCGTGC
GATGTGGGAGCAGGAGCTGACCGAGATGCGCGAGCGCATCCACGCCCTGCGCCACGGCCT
GGTCGAGAAGCTGGCCGCTGCCGGTGCACCGCAGTTCGGTTTCATCAACGAGCAGGCCGG
CATGTTCTCCTACTCCGGCCTGAGCCGTGAGCAGGTCGAGCGCCTGCGCGACGAGTTCGG
CATCTACGCCGTCGGCACCGGCCGTATCTGCGTGGCCGCGCTGAACCAGAACAACCTGGA
ATACGTCGCCAAGGCCGTGGCCACCGTCGCCAAGGGCTGAAGCAACGCTCCAGTAGCTTG
AGGACAAAGGCGCCGAAAGGCGCCTTTGTTTTTTGCGCCCTGGTCTCTGTAGAGCCGAGC
CTACGCTCGGCTTGTGCGGCATGAAGGACGAAGAGCAGCCGAGCGCGGGATCGGCTCTAC
AGAAGGAAGGCGCCACGAGCGCAACGCATCTGGAAACGATTACGCCTTCCCGCGCTCACG
CACGCCCCCGCCAGACGGGCGACAATAGGTGTTTTCCCGCTGCCGAGACCTGCCCGCTCA
TGTCCCGTACTTCGTTGACCCGCTTCCTGATCCAGGAACAGCACGCCGGCCGCATCAATG
CCGACCTGCGCCAGCTGATCGCGGTCGTCGCCCGCGCCTGCACCAGCATCTCCATCGCCG
TCAGCAAGGGCGCCCTCGGTGGCGTGCTCGGCGACGCCGGTACCGGCAACGTGCAGGGTG
AAGCGCAGAAGAAGCTCGACGTCATCAGCAACGAGATCCTGCTCGAAGCCAACGCCTGGG
GTGGCCACCTCGCCGCCTGCGCCTCGGAGGAAATGGACCACAGCCAGCCGGTGCCGGACA
TCTATCCCCGCGGTGATTTCCTGCTGCTGTTCGATCCCCTCGATGGCAGCTCCAACATCG
ACGTCAACGTCTCCGTCGGCACCATCTTCTCCGTGCTGCGCTGCCCGACCAATGTCGAGC
TGCCGGGCGACGACGCCTTCCTGCAGCCGGGCAGCAAGCAGATCGCCGCCGGCTACTGCA
TCTACGGGCCCAGCACCCAGCTGGTGCTGACCGTCGGCCATGGCACCCACGCCTTCACCC
TGGACCGCGAGAAGGGCGAGTTCGTGCTGACCACCGAGAACATGCAGATCCCGGCGGCCA
CCCAGGAATTCGCGATCAACATGTCCAACCAGCGCCACTGGGAAGCGCCGATGCAGGCCT
ACGTCGGCGACCTGCTGGCAGGCAAGGAAGGCGCGCGCGGCAAGAACTTCAACATGCGCT
GGATCGCCAGCATGGTGGCCGACGTGCATCGCATCCTGACCCGCGGCGGCATCTTCATCT
ACCCGTGGGACAAGAAGGACCCGTCCAAGGCCGGCAAGCTGCGCCTGATGTACGAAGCCA
ACCCGATGGGCCTGCTGGTCGAGCAGGCCGGCGGTGCCGCCTGGACCGGCCGCGAGCGCA
TCCTCGACATCCAGCCCGACCAGCTGCACCAGCGCGTGCCGGTGTTCCTCGGTTCGCGCG
AGGAAGTGGCCGAGGCCGTGCGCTACCACCACGCACACGACGACGCACAGGGCTGACAAC
CGATCGCCTGACAGCGGTCATGGCAGATCGATGACATGACCGTGGGGTGACACCGAGGGC
GGCAAACGGCACCATCAAGCCGTTGCCGCCGAAGGAACGCACGCATGCACGAGCAGGGCC
CGGTCGATTTCATCGAAGTCATCCACAACGCCGTCCCCAGCGAGGTCTGCGCGGCGATCG
TCGAGCGCATGCGTGCGACGCGTGGCCTGCTGCCCGGTGCGGTGGGCAGTGGCGTGTTCC
CGGAACTCAAGCACAGCAAGGATCTGCGCATCAGTGGCCTGGACGGCTGGCAGGATGTTG
ATCAGCAGCTGCAGATTGCGGTGTTCAACGGCCTGCTGACTTATCTACGCCGTTATCCAC
AGGCGTTGATCGCCCCACTGATGTTGCAGATCCAGGACAGCAACGGCCAACCGCGACGCC
TGTCTGCCGAGGACTTCCCCGACATGCCGCAGCAGCAGCTGGCCGACCTGGCCCGCACCT
GCCTGCGCCCGGGTGCGATCAACCTGCAGTGGTATGCGGCGGGCGAGGGCGGCTACCCGT
ACTGGCACTGCGAGCTGTACCCGAAGGATGCGCAGGCCGAGACCCTGCACCGGCATGTGC
TGTGGACGCTGTACCTCAACGACGAATTCGAAGAGGGCGAAACCGAGTTCATGTTCCAGG
GCCGCAAGATCGCGCCACGTACCGGCAGCCTGTTGATCGCCCCGACGGCGTTCACCCACA
CCCATCGCGGGAATCGGCCACAGGGCGGCGACAAGTTCATCGCGACGAGTTGGATCCTGT
TCCAGAGTGCGCAGAAGTTGTTTGGGGGGTAATGCCGAGCTGCTCGTCGGCCGCGTATGT
AGAGTCGAGCCATGCTCGACTGATGGACTCAGAACAACGAGCCCTGCGGCGACTCCTTCT
TCGGCGGCAGCGGCTTCTGGAACCGGCTGCAATCCAGCTTCGGCCAATGGCTGTTCTGTG
CATTGAAGCCCAGACGCTTGCGTGCCAGCTTGAACCGGTTGTTCAACAGATCGGCATACA
CGCCCTGGCCACGCATACGCGTGCCGAACTGGCTGTCGTAGTCCTTGCCGCCGCGCAGCT
GCTGGATGGTGCTCATCACGTGCGCAGCGCGATCGGGATGGTGCGTATCCAGCCAGTCGC
GGAACAGCGGTGCCACTTCCAGCGGCAGGCGCAGCAGCACGTAACCGGCGGTGCTCGCAC
CTGCGCCGTGCGCAGCCTCCAGCACGGCTTCCAGCTCGCTGTCGTTGATCCACGGAATCA
CCGGTGCCACCATCACACCGACCGGAATGCCGGCGTCATGCAGGCGCTTCATCGCGCGCA
GCCGTGCATGTGGCGCTGATGCACGCGGTTCCAGCTTCGCGGAAAGATGCGGGTCCAGCG
AGGTCACCGAGAAGTGCACGCTGACCAGGTTCTCCGCGGCCAGCGGCGCGAGCAGATCGA
TGTCGCGCTCGACCAGCGCGTTCTTGGTGATCAGCGAGAACGGATGCCGGGTCTCCAGCA
TCACTTCAATCAGCTGGCGGGTCAGCTTGAACTTGCGTTCGATCGGCTGGTACGCATCGG
TGTTGATGCCCAGTGCGATCGGCTGCGGCACATAGCCCGGTTTCGACAGTTCCTTGCGCA
GCAGCTGCGGCGCATTGGTCTTGGCGAACAGCTTGGTCTCGAAGTCCAGCCCCGGCGACA
GGTTCAGATAGGCATGCGAAGGGCGGGCGAAGCAGTACGAGCAGCAACACTATATGTGTT
CGAGGAAAAGTGTTCAGCACTGCGTCCCCTACGGCGGCTTCCCTACAGACTACCTGCGGA
GTTCCGTCCTCTTGTATTCCAGCCCAAGGCGGTAAAGGGTAGGTTAGCCGGGCATTGCGA
CTACCCCCAGACTTGAGGCTCTGCGAGCAGGCCAATTCAGGATGAATTCTTCCTGCTCCG
CAGTCTCCACTGCACCAGGGCGCACCGAGCGCACCTTAGCGATCGCATCGATGCCGTCTG
GAGCGCAGCCCGTGTCAATGAGAAGCATCGACGCCACGGTCCCCGCTCGCCCTAGGCCTC
CTTTGCAGTGCACCACGATCCTGCTTCCGGACAAGAGCTCGGCTGCGAACTGGGGTCCTG
TGGATTGCCATGGCAGAAGCAGCCGTGCATCAGGAGCCGCACCATCCTTAATCGGTAGGC
CGTGCCACATCAAGCCATGCGCTTTGGCACGCTCTGCCAAGGAGGTAATTCGTAGCTCTT
CGAACTCCCACGGCTCAATCAACGTGATCAGATGCTGTGCTCCCCACGCGACTATCGACG
CCAGATCGATATCCAAGTCTCGGGCCCAAGACCCCGTCATTGCGACGTCCTGATATTTTC
CCGGTGCAAAGGTAACGCCGATCGCACCGCCATTCACGCCGATAGGCAGCGTCGCAATCT
GCAGTGGATGAGAATTACTTGTTCTGCTCACCTGCGCTCTCCGAAATCAATGGCCCTGTT
GGGCGAGAAGCGAACGCTGCGCCCTTTTAACCTGAAAGTCCAACGGTGAGCCTAGTGGTA
CGGATATGGTCTTACTGAATCCCATAAGCAGCGCAGAATCGCCCAACGCCTGAGAGAGGG
GCCAGGCCCCATTCGACGTTGGAACGAGCCTGGAGGACGCGGTTCCAGAGAGCAGTGAGG
CCCAGTTCCAGCCTCTGGCCGGCACCATCCTTACTGGGCGGCCGCTATCGGCCAGAAGCG
GCAGCAGGCGCGGCGATACCTGAGGCAATGCGATCTGATCGGAGTGGGCTTAAGCGACGC
CCTCCCTCGAGCGCCAAGCCATAACTGGATCAGGGGGGGCTCCAACTCAGGGCTCTCGAC
AACTCAGCTTGACTGCCTCTATTCTTCCTTTCATGTCCGCCTTCTCGGCCCGCCACCGTC
GACTCATCCGGTTCAGCCTTTTCGTGCTGATGCTGTTGAGCGTCGTTGTTCGGCCGATCG
TGATCCAACAGGGCGAGCTCCATACTGCCGAGCACGACATCGCTGCAACGGCAGAGCACG
GGCACTCACACGGTCCTGGAACTGGCGACAACGTAGATCCGAAGCATGCATCGGGCGTGC
ACAGCGTCCTTCACCAGGCCGATGTGAGCTTTGCCGGCATGCTGGTGTCTTCGAATCTGA
ACCTAGCAACTGTTCCGCCGGCATCTTTACTGCCCGGCCTGCACTCCGTCGATGAGCCCT
CTGGTCATCGCGGCTCGCCATTCAGACCTCCGATCGTCTGACGACACCTGCCGCGCTGTA
GCGGCCTGAGCGCGCTGTCCACCCAATGTTGGCCGGCAGCGCGTCGTCATGACCATCGTC
GGAGATTTTCCGTGAAATTACGTAGTTTGTGGGCGCTCGCCATAGCCGGCGCCTACGGTG
TGGCCGTGCCTGGCCATGCCGCTGAAGTGCTGCGCTTGGAGGATGTGGTCGCCCGCGCCC
TCGGCACCCATCCCAGCGTCCAGGCAGACACCGCTCGACTGGAAGCTGTCAGAAGCCGGG
CGGGCCGGGAGGCATTGCCTACGCCGCTCGTGCTGGGCGGCGAGCTTGAAAACGTGGCTG
GCTCAGGCGGCCTGAGCGGCCTAGACGCCGCCGAATCCACCTTCCGCATCTCCAAGGTTC
TAGAACTGGGTGGGAAGCGGGCTGCGCGCCAAGCGCTCGGCGGCGCCGAGGTGGACGCTG
CCCGAAGCGAAGCGGACGTCACCCGTATCGCTATCGCAACTTTGGCCGCAGGGCGTTTCG
TCGACGTGCTGGCCGCCCAGGAGCATGTCGAGCACGCCGAAGAGCGCATCAAAATGGCCA
GCGCCATGCGCCGTGAAGTGGCCCGTTGGGTCGCGGCCGCCCGCAATCCCGACTCGGACC
TGAGATCCGCCGAGATCGCCCTGCTCGATGCCGAGCTGAAGCGGGAGCAGGCATTGCAGG
CTCTGGAAAGCGCGCGAATGTCGCTGGCTGCCACGTGGGGGGCGCCAAGTCCGGATTTCG
GCTCGGTTGCAGGGGATACCGCGGTCCTTCCCCCTCTGGATGATTTTGATGATCTGAGCC
GGCGCCTCGCCACGACACCACAACAGCGCGCCTTGGACGCTCAAGCCGGAGTTATAGATG
CAAGGAGGGAGATCGCCCGCGCTAGCGCCAAGCCGGATGTCAGCGTTGGCCTCGGCATCC
GCCGACTGGAAGCCACCAAGGACAGCGGCCTGGTGATGTCCGTCTCCGTCCCGTTGGGGA
GCCGTCGGCGATCGGACTTCTCCGTGGCTGAAGCGGACTACGAACTCACCTCTCTCAAAT
ACCGGCGCCAGGCGCAGATGCTGGAAATGCGTCAGGAGCTGTTTGGCATCTACCAACAGC
TCAAGCAAGCGCAATCGGAAGTGGAGTCAGTGCGCCAGCGTCAGTTGCCAAAGGCCCAGC
AGGCCTTTGATCAGAGCCGCAGGGGCTTTGAGGAAGGACGCTTCTCCTTCCTGGTACTCA
GCCAGGCTCAGCAAAGGCTCTTCGATCTTCGCGAACGGGAAGTCGAAGCCGCCGCGCGCT
ATCTCCGTCTCCTGGTCGAGGCCGACCGCCTCACCGCTTCTGCCTTGGACATTCGCCCAT
GAACCGATACGTATTCCTGATCCTGCTTCCAATTGCCCTGGCTGCGTGCGGTGGCAACGA
ATCGTCGCAACGAGCAAAGCCAGAGGACACTGCTGCGACCGCAGGCGACTATGAGCGAGG
GCCGCATCGCGGTCGCATGCTTCGCGACGGCGACTTCGCCCTTGAAGTAACTGTTTACGA
AACCAATACCCCGCCTCATTTCCGGCTGTATGCCTATCGCAACGACAAACCGCTGGCACC
TGGAGAAGTCAAAGCGACGATACAACTCAAGCGTCTGGACGGCGAAGTCAACAACTTCAG
CTTTATTCCAGAGAAGGACTACCTGGTCGGCAGCGGGGAGGTGGTCGAGCCGCATTCCTT
TGATGTCAAAGCCGATGCGGTGGTGGGTGGAAAGAACTACGCCTGGTCTTACGCCTCCTA
TGAAGGGCGCACCACGATAGATCCGAAAGCCGCTGCCGACGCAGGTGTCGTGGTCGAGTC
CGCCGAACCGGGGACCATCCGGGACACCGTTTCCCTCATGGGCAACGTCGCGGTCGACAC
CGGCCGATTTGCTGCGGTCAAGGCACGCTTCCCTGGCGTGGTCCGCAGTGTGGCGGTCGA
GATGGGACAACGCGTCTCGGCTGGTCAGACGTTGGCCACAGTCGAGGGCAATGACAGCAT
GCGGACCTACTCCGTCACGGCACCTTTCAGTGGAGTCGTACTCGCGCGCAGCACGTCGGT
AGGCGATGTCGCTGCCGACAACACGCTGTTTGAAATTGCCGACCTTTCGGAGGTCTGGGT
GGACCTGCGTGCGCTGGGAAGCGATGCCGAGCGACTGTCGCCAGGCCAGATGGTGACCAT
TCGCTCGGCAACAGGCGGTTTGGAAGCAACGGGAAAGCTGCAGGGCATCCTTCCGTTGGC
CAGCGCTGGCCAGACCGTGGTGGCACGTGTGGCCCTTACCAACAGCGAGGGCAGGTGGCG
ACCAGGAATGGCCGTATCCGCCGAAGTCGTCATCGCGGAAACGGAGGTTCCATTAACAGT
AAAGGAATCGGGCCTGCAGCGTTTTCGGGACTTCACCGTGGTATTCGCCCAAGTGGGCAA
CAGCTATGAGGTGCGGATGCTTGAACTGGGTAGGCGCGATGGCGATCGCGTGGAGGTACT
GAAAGGGCTTAAGCCGGGAACCCGGTACGTTTCCGAGCAGAGCTACCTGATTCGTGCCGA
CATCGAAAAGTCCGGCGCAAGCCACGACCACTAAGGACGCACCATGCTAGAGCGAATCAT
TCGCGCGTCTATCGCGCACAGATGGCTTGTGCTCCTTCTGGTCCTGGCCCTCTCAGGCCT
TGGGATCTGGAACTACAGCAAGCTTCCCATCGACGCCGTTCCTGACATTACCAATGTCCA
GGTGCAGATCAACACCGAAGCTCCGGGCTACTCACCGCTGGAGGCCGAGCAACGGGTCAC
CTTCCCGGTCGAAACAGCGTTGGCCGGGTTGGCAAAGCTGGAATACACCCGTTCCATCTC
ACGCTACGGCCTGTCTCAGGTCACGGTCGTGTTTGAAGATGGCACAGATATCTACTTCGC
CCGTCAGCAGGTCGCAGAGAGACTTCAGCAAGCGGGATCCCAATTGCCCGTGGGACTAAA
GCCAAGCCTTGGACCGGTAGCGACGGGCCTGGGTGAGATCTTCATGTACACCGTGGAAGC
GGAGTCCGGTGCTGAAGAGACGTGGACACCAATGGCGCTTCGTACGCTGCAGGACTGGGT
GATCCGACCGCAGATGCGCCACTTGAAAGGCGTAACCGAGGTCAACACCGTCGGAGGCTA
TGTTCGCCAGTTTCACATCACGCCGGACCCGAAGAAGCTCCAAGCATACGGACTGACGCT
GCAGGATGTGCTCGAAGCCGTGGCCCGCAGCAACACTAACGTGGGTGCCGGCTACATCGA
GAAAAGCGGTGAGCAGTACTTGGTACGCGTGCCGGGCCAAGTGGCCGACATGGCGGGTTT
GCGCAAGATCGTAGTGGCTAACCGTGATGGCATGCCATTGCGTGTTGGCGATCTGGCAGA
AGTTGTAGAAGGCACCGAACTTCGTACAGGCGCGGCAACCAAGGATGGCAACGAAGTGGT
CCTTGGTACGGCGTTCATGCTCATCGGCGAAAACAGCCGGGACGTGGCTCAGCGAACCGC
GGCCAAGCTCAAGGACATCGACGCTACGCTGCCTGACGGCGTTCGGGCGCATCCTGTGTA
TGACAGAACCGAACTGGTGGATCGGACCATCGAGACGGTGAAGAAGAACCTCCTCGAAGG
CGCCTTGCTCGTCATCGCGGTGCTCTTCCTGCTTTTGGGCAATCTTCGTGCGGCACTGAT
CACTGCGGCGGTCATTCCATTGACGATGCTGCTGACGATCACAGGCATGGTCCAGAATCG
CGTCTCTGCGAATCTGATGAGCCTGGGCGCACTGGATTTTGGCTTGATCGTCGATGGGGC
AGTCATCATCGTAGAGAACTGCCTGCGTCGCTTTGGCGAGCGGCAACACCTTCAGGGCCG
TTTGTTGACTCGGGAAGAACGATTTTCCTTGGCGGCAAGTGCCAGTGCAGAGGTGATCAA
GCCAAGCCTGTTCGGCCTTTTCATCATCGCGGCGGTCTACATCCCGATCTTTGCCCTCTC
CGGCGTGGAAGGGAAGATGTTCCACCCGATGGCGCTTACCGTGGTCATCGCGCTTACCGG
TGCCATGGCACTGTCCTTGACATTCGTACCTGCCGCTGTGGCTCAGTTCGTAACGGGAAA
GGTTTCGGAGAAGGAAACCAAAGCCATGCGCCGAGTCACCAACGTGTATGGCCCGATGCT
TGAGCGTGCCGTCAATGCACGCAAGGTAGTGGTGGCCTCTGCTGCGGTGCTCACCGTCCT
GGCGGGCCTGCTTGCAAGTCGCCTCGGCACCGAGTTCATTCCGAACCTGGATGAGGGCGA
TATCGCCTTGCATGCGCTTCGAATTCCAGGGACCAGCTTGACCCAGGCGATCGGCATGCA
ACGTCAGCTGGAAGCGGCGATCAAACAGTTCCCCGAGGTAGATGAAGTCGTCGCAAAGAT
CGGCACTGCCGAGGTGGCCACCGATCCCATGCCCCCCTCCGTAGCCGACACCTTCATCAT
GCTCAAAGATCGGGACCAATGGCCTGATCCGCGCAAGCCGAAGGCACAGCTTGTTGCCGA
GCTCGAGAAAGTGGTTCGCGCCATTCCTGGCAACAACTATGAGTTCACCCAGCCGGTGCA
GATGCGGATGAACGAGCTCATTGCGGGCGTTCGGGCTGAGGTTGCTGTCAAGCTGTACGG
CGACGACCTGGAGCAACTGGCAACCATCGGCAGCCAGGTAGAGAACGTTGCCAGTGAGAT
CCAGGGAGCGGCCGACGTGAAACTTGAGCAGATCACCGGTCTGCCATTGATGACGATCAC
GCCGGACCTGGATGCACTTGCACGATACGGCGTAGCCATTGACGACGTGCAGAAGACCAT
CTCGGTGGCGCTGGGAGGTGAATCGGTCGGCCAGGTGTTCGAAGGCGATCGGCGCTTCGA
TATCGTGGTTCGTCTGTCGGAGAACCTTCGCCAGGACGTCCGGACACTGGCGTCACTACC
TGTGGCCGTCGCGCCCGGGGTGAGCACAGGCCAAGAGCGCAGCTTCGTGCCGCTGGGCCA
GTTGGCCAAGGTCGAGATCGCGCCTGGTCCGAACCAGATCAGCCGTGAGAATGGTAAACG
CAGGGTGGTGATCACAAGCAATGTGCGCGGGCGCGACTTAGGGTCCTTTGTCGAGGAGTT
GCGCACCAAGGTCGGACAGGAGGTCCAGCTGCCGGAAGGGTACTGGATCGAGTACGGCGG
CACGTTTGAGCAGTTGATCTCGGCAAGCAAGCGGCTGTCCGTCGTCGTGCCAGTGGTTCT
GGTGATGATCTTCGGATTGTTGTTCATGGCATTCGGCTCAGGGAAGGACGCTGCGATCGT
ATTCAGTGGCGTGCCGCTTGCACTGACCGGGGGCGTGGTGGCGCTGTGGCTGCGCGACAT
TCCCATGTCCATCTCCGCAGGTGTGGGCTTCATCGCTCTTTCGGGCGTTGCCGTGCTCAA
TGGCCTGGTAATGATCAGCTTCATCAAGAACCTGCGGGAAGAAGGCGTCCCCCTGCACAA
GGCTGTCACCGAAGGTGCTCTTACCCGCCTCCGGCCAGTCCTGATGACGGCCTTGGTGGC
GAGTCTGGGCTTCCTTCCTATGGCCCTGAACGTCGGTGCTGGCGCGGAAGTTCAGCGTCC
GCTCGCCACTGTTGTTATCGGCGGAATCATCTCTTCAACGCTGCTGACACTTCTCGTGCT
GCCGGCGCTGTATCGATTGGTTCACCGCGAAGATTCTGTTCTGGAAAGTCGCTCCTCATG
AACCACCCGTCCCCTTTCTGCACAAGGAACTTGTCTTTGACTTCTTCCAACAAGCTCTTT
GCTTGGCTTTCGATGCTTGCCGCAGTCCTCCTGCCGTTTGCGGCGTTCGCGCACGGTGTA
AGCGAGGGAGACCAGGCCTTCCTTGAAGAAAGCACCGGTAGGCAACTGATCGCGTTTACC
TACCTTGGCGCCAAGCACATGGTGACTGGATACGACCACCTTCTATTTCTGTTCGGGGTG
ATCTTCTTCCTATACCGCATGCGGGACGTGAGCATCTACGTCACCTTGTTCGCCATTGGC
CACAGCACGACGCTGCTGCTCGGCGTGCTCGGCGGCTTTCATGTCGACGCCTATCTGGTC
GACGCGATCATCGGTCTCTCGGTGGTCTACAAGGCCTTGGACAACATGGGCGCGTTCAAG
CGGTGGTTCGGCGTGCAACCCAACACCAAGATTGCAGTCCTTGTCTTCGGCTTCTTCCAC
GGCTTCGGCCTGGCCACGAAGCTTCAGGACTTCTCGCTATCGCCGGACGGGCTGGTCCCC
AACATGCTTGCGTTCAACGTGGGCGTTGAGCTCGGCCAACTTCTGGCGCTTGCCGGCATC
TTGATCGTGATGGGCTTCTGGCGTCGGCTGCCTTCCTTCAACCGCCAGGCCTACGGCGTG
AACACCATCTTGATGACGGCCGGCTTCGTGCTCATCGGCATGCAGCTCACCGGCTACTTC
GCTTCCTGATTTCTGACCGAGACCCATCATGTCAATCACTATCAATCAACCACTTCCCAC
GACTGGCCGCCTGCTGAAGTCGACCCTTGTCGCTGCCGCCATTGCCGGCGCGCTTCTCGT
TACGGCCGTTCTGCCGGCGGAGTACGGCATTGATCCCACCGGGATCGGCCGAGCGCTGGG
CCTGACTGCCCTGGCAGACGGCGGAAGCACCGCCGCAGACCCGGCTACGCCGACGTCCTC
GACAGCATCGGACGCAGCGACCACCTTGGCGGAAAAGGCTGCGGCTGCGTTCGGGGCGAA
CAAGGGGCAATCGCTTGATCCAGCCGCGGTATCGCTCACCAACGGTGAGCTTCGCCAGGA
CGCGATGACGATCACGCTGGAGCCGGGGAAAGGCAAAGAGGTCAAATCCCACATGGCTGC
TGGCGCGGGAATTCTGTTCAGCTGGAAGGCGACCGGTGATGTAGCAGTCGATATGCATGG
TGAGCGGCCCGACGTGAAGGGTGCATGGACCAGCTACGCCGTCGAAGCTGCGCAGCGGGA
GGCGCACGGCACCTTCGTCGCGCCATTTGAAGGAACTCATGGGTGGTACTGGCAGAACCG
AAGCGACACGCCGGTGACCGTGAGCATCGAACTTGTGGGCTACCAAGCCGACATCTATCA
GCCGTAACACCCGGCACTTCGCCGACCCAACCCGAGGAGAAACAACATGAAAACTCATAG
CGCAGTAATTGCCGGCCTGCTTTTCAGCATGTCCCTTTTCACCACGGCATCCGCTCATGA
TCCTGCCCTCCATGCCGATCCGGCTCCCCCGGCTGCTCCCAAGGCCAAGCCGACGACTTG
CGAACAGCTTGCCGACCGTTCGAAGTACAAGGTGGACCTCAAGGATGCCCAGACCAAGGC
GCTGAAGGAACGTTGCGACGCACAGGCAGCTCCGAAGAAGAAGTAAATCCACTCGGATTT
AGCCAACGACCCTGCCATTCCGGCGGGGTCGTCACCTCGACCCGAACAGTGGTGGGCGTA
CACTCCGCCTGTCTGCCGCCTCTGCCCTGAATCCGGGCAAAAGGGCGCACACGGGTTGGT
GCCGTCAGAACGTTGCTACCAGGACAATCCCATGCTCGAAGTACTGAGTCACCCGGCGTT
TCGGCGCCTGTTTGGTGCCCAGATAGTCGCCCTGGTCGGAACCGGCTTGGCGACTGTCGC
CCTTGCCCTCCTGGCCTACGACCTCGCTGGCAGCCAGGCCGGAGCGGTGTTGGGCACCGC
GCTGGCGATCAAGATGGTCGTGTACGTGACCTTGGCGCCCGTTTCAGGAGCGTTGGTCCC
TGCACGGCTGCGCAAGCGGGTGCTGATCGCACTCGATCTGGTTCGTGCGGTTGTGGCGGT
CTGCCTGCCCTTCGTCACCGAGATCTGGCAGGTGTATGTCCTCATCGCTGTGCTGCAGTC
GGCATCGGCATGTTTCACGCCGCTGTTTCAATCCACCATCCCCGAAATTCTTCAAGAAGA
GCGTGATTACACCCGTGCGCTCTCACTTTCCCGATTGGCATATGACCTTGAAAGCCTGCT
GAGCCCGGCGCTTGCTGCCGCACTGCTGACGATCATTAGCTTCCACGGGCTGTTCGCTGG
TACCTCGGTAGGTTTCATCCTCTCGGCGCTGCTCGTCGCGTCCACCACCTTCCCGGCCCT
CGCTGCGGTCTCTTCCAAGGACGGTCCCTATGCCCGAGCCATCCGTGGAATGCGAATCTA
CCTCCGCACACCGCGATTGCAGGGCCTGCTCGCGTTGAACCTCTGCGCCGCAGCCGGCGG
CGCGATGGTGTTCGTCAATACGGTGGTTATGGTCCGCACCGTTCTGGGCGGGGCGGAGGA
GCAGGTTGCATGGGCGCTGGCGGCCTTCGGAGGCGGGTCCATGCTGGTCGCACTTCTTCT
TCCGAAGGTTCTCGACCGCATTTCGGACCGGACAGTAATGTTGGCTGCAGGACTGTTCAT
GTCAGTTGTCCTGGTTACCTTCCTTGGCGTCTGGTTTGCCCTGAAGGGACATCCCGGGTG
GACGGCGGTCATTCCGGCCTGGACGCTGCTGGGCATGGCGTATGCCGGCTTGGTTACCCC
CGGCGGGCGGCTGCTGCGGCGTTCGGCTGAGTCCGCCGATCTACCATTCCTCTTCGCTGC
CCAATTTTCCCTATCGCATGTTTGCTGGTTGATCGCCTATCCACTCGCCGGGTGGGTTGG
TGCGCGCTACGGCTTGCATGTTGCCTTGGCCGCCTTGGGGATTCTGGCCACACTCGGTTT
GGTCGCCGCGTGGCGCAGATGGCCGGCGCACGATCCAGAGGAGATAGCGCATAAGCACGA
ACATCTTGCTGAGGACGACCCGCACCTCTTGGCACACCGAGACGTGGATGGCACGCACCG
TCACCGGTTTGTCATCGATCAACTTCACACACGCTGGCCAGGCTGACCAAGGCGCCAGGC
GGGCGGCGAGCACGGAGCTACCTACTTGCGAGTTTGGTCGCAGACGTACAAGTCCATGTC
GACGTCATATCGACACGCGCGCCCACATTCGTAAGATCCCACTTCCTGCGCCCCTGGCAG
TGGAGGGCTATTTCTCAGGGCGGCTATTGCAGCCGCCTGGCAATGCTCGAAGGTGTCGTA
ATCGCCATAAACAGCGTGACGGACTTCCTGAGTGGACGCGCCGGGCGGATAGACAAAGGC
AGTCCAGCGCCCCTGGGACCCGCCGCAAGAAACCGCGACTATGGCGACGCCGACGGTTAA
GGTTGTCCGACCGATGTCCATGGCCGAATCCTAGCACCGCCGCGCGCCGGGCGGACACCA
GCTCAAGCCTATTCAGCTTCGCGAACCAATTTCCTTCGCTCAGGGAAGTCCGCTGTTGGC
GATGAACGGACCTCCGTCGCCTGCAAGCGGGCAGGTGACCACGGAAGAAGCGACCTGGAA
CCGCTCTCTCAGTGTTGCCGCGTTACAGGTTAGGGAAGTTCGCGAAGCAGCTCGGCGTGG
CGCCAAGTTCCACCAATGAGCCAATGACTGGCAGAACGCTTTAGGGCTAGGATTGCCTCA
GGGGCGTAGTAGGAGTTGGTGTCAGTCTGCGTCCTACACGGACCGTTGACCAAGCCTCTT
ACAGGACGCCCCATGCCTCGAATTCGCCATTTGGCCATTCGGAACTTTCGATCCATCAAG
GCGCTCGACTGGTCGCCCGCCCCGGGCATCAACTGTTTGATCGGTCCTGGCGATAGTGGC
AAGTCCACCATCCTCGATGCCATCGACCTGTGCTTGGGTGCTCGACGAAGCATTTCCTTC
GGCGACATGGACTTTTTTGACCTCGATGTCTCAGAGCCCATTCGTATTGCCGTGACATTC
GGGGAACTGCCGGCATCGCTGATGGACATTGATGTCTATGGCGACTTCTTGCGAGGATTC
GATTCGGTATTTGACACCCTAGAAGACGAACCCGCCGCGGGGTTGGAGACAGTGCTTACG
CTGCTGCTTCAAGTCGGGGCGGACCTTGAGCCCAGCTGGACGCTGATCTCCGATAGGTCG
CTTCAACAAGGCTTGGAACGAAGCCTGCCTTGGAAAGAACGCATCGTGTTAGCTCCGGCA
CGCATCGGCAGCTTTACAAGCTCCAACTTATCTTGGAGCCGCGGGTCGGTGCTCAACCGG
CTAACAGACGAGCGCGCAGAATTGGGAGCCCAGCTCGCTCTAGCAGCGCGTCAGGCGCGC
GCCAACTTTGGCGCTCAAGCATCGCCCCACCTGAGTCAGACACTCGGAATCGTCCGGACA
ACTGCCCAGAGCCTTGGAGTTGACGTCGGATCGATGCCGCAGGCCTTACTCGACTCGCAC
TCCGTCTCCATCGGCGAAGGCGCCATCGCGCTTCACAGCGAGGCAGGCATCCCCCTTCGG
TCCCTTGGTACGGGTTCTTCTCGACTCTTGGTGACGGGACTTCAACGGGCCGCGGCGGAG
TCAGCGCCGATTGCCTTGGTGGATGAGGTGGAATATGGGTTAGAGCCCCATCGGCTCATG
CGGCTGCTGGATTCCTTGGGAGCCAAGGAGACGCCGCCGCCTCTCCAAGCGTTTCTCACA
ACACACTCCCCTGTGGCACTTCGTGAGCTTTCAGGTGAGCAGCTGCTTGTAGTTCGGCCA
CGACCGGCTGGCCATGTCGTCATTTCCGCTGGCTCGACCGACGAGATTCAAAGCACGCTG
CGCACTGACCCGGAGGCCTTTCTGGCGAAGTCTGTGATTGTGTGCGAGGGAGCAAGCGAG
GTAGGGTTTGTGCGTGGCCTCGATCTATGGGGGGTAGCCAGCAAAGAATCCTCTTTCTTG
GCTTTAGGTGGTGCATACGTCAATGCAGGCGGAGGCACTCCGGACAACGCTTTTGCCCGA
GCGACTGCGCTTATGGATCTGGGTTACCGAGTCCTCGTCTTCATAGACGCTGACAAACCT
GCCGCTCCAGGTGTTGCAGAAGCATATCTTCAATCAGGCGGCAGCCTCGTGACTTGGCGG
GCAGGAATGACGTTGGAGGACGAGCTGTTCCTCTGCCTTCCTGACACATCGATTGATGCC
CTGCTCCTGAAGGCTAAAGAGCGTGTTGGCGAAGATCTTATGAACCAACAGCTGGTTGCC
AAATCGAACGGTCTAACAACTTTGGCGTCCATCGAAGCGCTGAGGCCGAATTCACCCTAT
CCGCCTGATATTCGCGTACTGCTTGGCGAAGTCTCCCGTATCAAAAAGAATAGCTGGTTC
AAGTCGCTTACGACTTACCAGTCAATCGTCCTGGATATCGTCTCTCGGGGCTACGCAAAC
GCGGACGCTAGCTTCAAGGCAGTAGTAGACCAACTCTGGGCCTTTACCCGTGCTGCCTGA
AATCGATCTGCTAGCTATCCAACGCGGATCGATCACCGCCCCAGCAGGATGCGGCAAAAC
CCAGCTGATTGCCGAGGCGCTGGCATCCCACTCTGGGAACAGACCGATCCTTGTTCTGAC
TCACACAAATGCTGGCGTCACCGCGTTGAGGACACGCTTGAAACGCGCGGGGGTGCCCAG
CTCTGCCTATCGGCTGTCGACGATTGATGGATTCGCTATGCGTCTCATCGCCAAGTTCCC
GGCGCGCAGTGGCCATCATCCCCAACTCTTGGAGCTCAACAACGCGGGTAGCGACTACCC
CGCGATCCGTGAATCATTCCGGCAACTCTTGGACTCGGGGCATATCGCTGCACCCATCGC
AGCCACTTACGCCCGGCTTTTGGTTGACGAGTATCAGGATTGCAGCACCGTTCAGCACTC
CATCGTGTCCACCCTCGCTGCGCTTTTGCCCACGTGCGTCCTCGGTGACCCTCTGCAGGC
CATCTTCGGATTTGGCGGAAATCGGCTGGTTCACTGGGAACAAGACGTTCAATCGTCCTT
CCCAGCAGCGGGTAGCCTTCGAACCCCTTGGCGCTGGCAAATTGCAGGTAATGAAGAGCT
GGGCCAGTGGCTGCTATCCCAAAGGCATGCTCTTACGGCCGGCTTACCCATTGATCTAAC
TACGGCTCCGTCATCCGTTCGTTGGATCCAGCTGGTTGCCGGTAGTGAAGTGCAGCAAAG
ATTGACTGCGGCACGGACCAATGCGCCTGGTAGCCAAGGAACGGTTCTGGTAATTGGCGA
GTCCATGAATGTTCAAGGCCGCCACCAACTCACCAGCCAAACGCCTGGGGCAATGGCGGT
AGAAGCCGTGGACATGCGAGACCTCGTCAACTTCGCCAGGCAATTCAATCTTCAGGCTCC
TAGTGCGCTGCAAGACTTGGCCACCTTCTCCGCTCTCATGATGACGGGCGTCGGCACGGC
GAATCTAGTGACGCGTGTCGGTACCATTCGTAGAGGGAGAGCCAGGACACCTCCAACTCC
TGTAGAAGCTGAGGCAGTCGCCTTTGAGTCCGAGCGGACCATGACGCGCGCCTTGCGGCT
GGTGGACGCTTTGGCCGAACAGACAGGCACTCGGGTCTATCGGCCCGAGATTCTGCACTG
CTGTCGATCAGCCATGCGAAGCGTTATCAACGGAGAGCAAGATCTATTAGGAGCCGCACT
TCATGCCCGCGAGCGAAATCGTCACCTCAGCCGCCCCATTGCGCGCAGAGCAGTCGGCAG
CACTCTCCTTCTGAAAGGTCTCGAGGCAGACATTGCCGTGGTCCTCTATCCGGAGAGCAT
GAGCGTGCAGAACCTCTATGTAGCCCTCACGCGTGGTGCGAAAGGGCTGGTGATCTGCTC
CAGTACCCCAACGCTGACCCCGACCCCATAGCCTCAACCTAACCATTCTGCGCCCTATCA
GGCACGAAGCTTTGCGGCGCTTCATCATTGCAATGGTCACAATGGACCTTGTCCCAAAGT
CGTTGCTGAACATCTGGGTCTGAAGAACGTGGGTCTCGCCGGGCAGCGACTGCATCAGGA
TTGATTTCAAGGTTCTCCTTGTCCCACCTAGATGATTGGGCGGCGAAGGTGGCGTAGGCT
ATCTGCTTACCAATGATGCGTCAGCGGACAGCAGAATGAGCAGACCCAACTCAGTAGAGG
ATAAGGCATTGGCCGCTCTTGACCGCCTGGTGAAGCGACGCCCGACCAATGAACTGCTGA
AGGCAAAGATGGCCGCAGGTCATCGGATCATCACGCCTACCGCGGTCGCGGCAGAGGCAG
GAGTAAATAGAGGGAGCTTTGGATCAAGGCACGCTCGACTTGGGCACGTCTGGCTTAGAA
TTCAGGAGCTGGCTGAGGAGGAGAGGCGAGGCTCAGTAGCTGAAGAGCTCGCCAGGGTTA
AGGCTGAGAACGCAAGGTTGAAGGCTCTGCTTTACAAGACCAACATCCACAACGCATCTC
TCCAACTCGCAGTGTCCCGGCTTCAGAAGCAGAGTACCAAGAGAGACGATGGAGCAAATG
TCGTCAACTTTCGCCGGAACGATCGGAAGCGTCCCCGGTAGCGTTGGATATCATCCTCAG
CACTGCTCGACTCTGAACAACACGGCTCATAGCAATCTTGGAATACTGATCCCTAGAGTT
GGTCCGCTCCATCTGGACAATGGCCTGATTTTTCAGGAGGCGATCCTCCCAAAAGTCCTT
ATGCTCTGGCAGGATGATGCAGCACTTGCACCCCGCGCACAGGCCGGGCGACCGTAGGCC
GAAGTTCGGCGAGGCGCGGACAGTGAGGAGGCTTGCTTGTGGGTTGCAGCTGGAACGGTC
AGGCAACATATCAATCAGGCAACTTGCGTAGGTCCCTGTCCATATCCGCAGGTCGGTGAG
TTTCACGTATGCCACGGCCTTATCGATCGGCGTCTCTCCGTCCATCTTGGACAGTGCCTC
GGTCATTGATTCGGCATGCTGCATGAGAAGACGCTGCGCCGGTCCACCTCCGATCGGCCT
GCCGAGGGTGATTTGAACTAGGAACCGAGAGGTCTCCATGACTCTCTCTCCTTCCAAGTT
CTCGAGCAGAGCCGCATCGTTTCCAATGTACCCTTGATCCGTGATCTGCTCGCTCATGTG
ACGGAAGTGCGTCCGTAGCGCTGGCATTAGTTCCGGCTTGGATCGGAACACATAGTGCGC
AAAGGTGATCCTCCATCGCTGCGGGCGTAGGTACCTCACCTCGTAAACAGCTTGCGTCGT
TTCGATGCCACGCTTCTTCGTGAGGGCTTCGACGGCAAACTCACGTTGCAGCAGAGAATT
TCTGGATGCTGTCATTCGGCCGATTCCATCGGGACCCGATGGAAGGGACTTGGCGTGGGA
GAAGCTGAGCATCAGTGACTTAGTGCCCGATAGTGCTCGCCAAGGCTCCATTAGCCGCAC
CAGCACCTCGACGGATTTCAGCACGATCGGCAGGTGATTCGTGCCCAACGGGCGCAGTCC
GGCAGTCCACTCATGGCGAGTCGCTTCCCTTTTGGCGGAAATGCCACAGATGGAGAACAC
CTCCATTAGTCCGTCTAGCGACGTCACTGACTTGACCACACCGTGCTGTAGCGTCGGATC
GTGGTCCAGGGAGAGGCCAATCAGCTCATGAGCTCGAATCCCGGTGCATCCCTGCAGCAA
GACACTGCATGCGCTTTGAGTCATTAGTATTAGGCGTCTCAGGCCCTGAGTTCCGCTAAT
CTCGCGCTCGTCACCAGCGTCATCAATCCGATCTATGGTGGCCAATGGCTCATGCCAGGG
TGTCAGTGTCCCTGGGATCGGGCTCATCTGGAACTCCTCGATGTGCCGTTTGATCTGACG
AAAGCAGGCGATTCGTCTCGGTCCCGTAGCACTTCTTGCGTCGATCAGCATCGGGATGAC
CTCAGCCTGAAGTCTGATCACATCCTCCGAGCCGTACTCAATCCATTCACATGCGTAGGA
AAGAATCGGTACCGAGATCTCGTCCGGGACAGGCATCAATCCACCCGTTCGAGCAAGCCC
GAGCGGCTCTGTCACGACGTCGTAGGTCTTTCTTCCGTCAAACGGCGCTTCGCACGGTGC
TTGTCCGCCTCTGGCGCGCAAGCTGTCCGCGATTTCGTAGATCTGTGTAAGTGGATGGAT
GAGTTTGTAGGCGGTCGCATGCGTCCACGCCCTGTCTCGACCGGCATCACTTCGGGCCGT
CATGTACTGCTCTTCGAGACCTTCGACGTAGTCCCAGCTCATCGCCGTGGTGATATCGAA
GAGGGAGTGGATCTCCCGCTCTCCCATGAACTTCACCAGCTCCCTCATGCCCATGTAAGT
GCCAGGGATAGACCCAACCGTCATACGTACGGTGTCCTCAATGATGGCGGTCTTGAGGTA
GCACTTCAGCTCAGAGAGCAGTCCTCTGTGCTTGTAGTCCGTGAGCAACTCTCCGCGTGC
CACAGGGATTGCCCAGTCAACTGTGACAAACTCCTTCTGTTGGCCGACCGTGGTCTGGGC
AAAGGTCCAGACATCACTGTCATAGTCAACTTGGAAGGAAGGATGCAGGGTCGCTGCCTG
CGCTGTTTCGACCTTTCTTGCTGCGGGCATAGCCATATCTCTAGAATTGATTCGCTAGTG
GCGGTACAGCCGGACTATTCAAGTCCAGGCAGGGGCGTCAGCATGATCATCATCGCTGAT
TGTCGATTCGCAGTTGTGCTCACTGCTGGGATCCATGAATCGCGGAGAGCGAGATAGGCA
TTCTCGAACTTTCGCCTCCAGATCTCGCTGCCGAGCTCTGCCCTGGCTTCTTCGTATAGC
TCCTGCAGTTGAAGAAAGCGCGCGAGCGCGTAGGCTTCGTTTGGATCAGCTGCGGCGAGC
GGGCATGCAGGACAGGAACCATAGCTGGTGCAGAGCTTTCCATGGCGCTGCCCTGGTTGA
GGACTTTGGAATGGATCTGCACAGCAGAAGCCCTGCGTGGCTGCCGTTTGCTCACGATCA
CTTCGGGCGGAGCGTGTGTCGATCTTTCCATTTGAAGTCACCCAGCGCTCCTGTGCGGTC
ATGGCTCCTGCCAGCTGTTCCTTTTGCCGATGCTGCATCGTGGTTGTCTGGTAACTGTCT
TGACCAGTTGACAGTAGCCGATGGCCTAGCATTGCTCGGAGCTCGAAGGCGTCGCCGTCG
GTCAGCCCATCAACCGCTTCGGAGAACGCAAGCCTGTTTGCTTGAGAGCCAGAGTACTTA
AGCCCCCTTCGTTTGCAGAACAACGTGATGTAACCGGTCACCCGCGTGGTCACGTCGTCG
GTTCTGGCTGAGTAGGAGTCGATGTGCATTCCTCGGCGCTTGTGCCGCCCGCCTTCGGAA
ACTGCGTGGAGGAAGAAGTCATTGGCAAGCTCACCAGCAGCGTAGTCTCTGATTCGTTTG
GTCCAAGCAATAACGAAACTGATCAATCTTTCAGGCGCTAGCGGGTGATCGCTAGCGGGG
AAGGCTGCTCGCTGTGTCGCGCCCTGAGCGGAACTTCCAGCCCTGCGCTTGGAGGACTTG
ATCACCGTTCGCTTTTGTCCAAGCGGGTAGTGCTCCGATATGCCATTCAGGGTGAGTGTT
CTAAGTGGCTGCTCGTTGAAGCCCGAGTGCATGGCTAGTACGAGAAAGAATGGGATCAGA
TCGCCGCCGATCGGGTGCGCTAGTCTCCTCAGACGGAAGTACTCGCTTTCGCTGATCTTT
CCTACGCCTGGGAGCTTGTGAACCGCGCCTTGGCGAGGAAGATGACCGTCAAAGTTTGCC
AATATTTGAGCAATTGCCTCTGCCGGATCGCTTAGCGATACAGCGTCGCCCTTTTTCTTC
TGAGCGAGGGCACTGTGAACCCTATCTAGAAGCGGCCACACTTCGTCCATTGTCGATATG
CATTCTTCGACCGCCGCCTTCATGACGTTGGCCCAAGCCGCACGGTCCAGCTCTTTCGGC
TTGCTCTTCCGTGGCAGTCCTGCGAACGGCTTTGGCGGAATACGGATCACCTTCCACCGT
GGATCCATCTCGTGCAGCGCAAGAACGACCTTCTTGAAGGTCCCGTAATAGTGGCGCTGG
GTCTCCACCGAGAGAACTGTCGGGTGCGTGGTATCCCTACCTTTCAGATACGTTAGAAAG
GACTCGCCGAGATCCATTGGAGTGTCGTCTGGGCCGCTTATCTTTACCCCTTTTACGGTT
AGGTACTGCACCAGGCCACTCACGATGTTGTTAGCTGAAGAGGATCTAGTCGTCTCCCTG
CTGTTCTTGTTAGCTCGGCAGAACGCCTCGGCGAAGAGCGGTGCCGCTGCACCTATGCCC
TTCCACCGGCTGAGATTAACGATGTTGTCGCGCAGGTCTCCGGCGCGCCTGAACGCGACT
TCTAGGCGACCAGCGCTCTCGCGGACATCCCATTTCTTTGTGTTGCCTACCTTTTCCTCA
ACTACTACGGCGTGCCGCAGCTGGGCGGATCTTCTTCCTGCCACGTAACGCTCCAATCCG
TGTTCAATCTGATTTGATAAGGTGAGTCGGTCACATGCGAGGAGTAGTGCGTATGCTGGC
CGTGGAGCCGTGTGAGCTCCAACTCGTCAGGCCTCGACGCCGATTCGCATAAAGGGTTGA
CCTTCAAGGTGCAGTCTGATCGATTCCCTGGTTTCGCTCTCGAATGCGTTCGCGCTTCGC
AGGTAGATGGACTCAGTCGTATCCCTGAGACTGTGTCCCAGTACCGACTGAACATACTTG
ATCGCATCCATGTCACCGTTTGCGCGCTTCTCCATGTACGTGTACAAGGCGAAGGTGTGT
CGAAGGGCGTGAATGGTTATTCGCTCGCGCTGCGTGGATTCGTAGCGAGCCAGGTCACGC
TCTTTGGAGAGCCGTTTGAGCAGCCTGTCCTTGGCCTGGGCGAAATGCCGGTCGAAGATC
TGCGGGGTTATCGGATTGCCCGCATGCTTGCGGTTGTTTGCGTCGAGGACGAATAGGACG
CCGTGATCCTCGAGCTTGTGGTATCCCAGTCGGAGGTCAACGAGGCGCTGCCGAACACCT
TTGGCATAGCGCTTCAACGCGTTGAGTAGCCAGACTGGAACGGGAACATTGCGCTTCTTG
TTACCTTTCCCGAGCACGGGGATGGCGACTGCAGTGAGAGGATCGCGCCCTTCCGTACGG
GCCTGAAGGATGGTTTTCGCTTTGAGATCGCACACTTCCGCCCGCCTCAGTCCTGCTTGA
TAGCAAAGCTCAGCCATCAATCGCTGCGCCGTGGTTGCGTATGCCAGTTCAACCAGACCG
TTTCGCTCGAGCACAGGGTTTGGACCTAGTTCGTCAAGAATACCGACGACGGTCTCGGGA
TGGAGCGCAGTGATGAGTTCGTCAGCGTCGTTCAGCCCGGGAAGGTCGACGCCAACGTCG
AGAACTTGAACAGTTCCTCGCTTCGTCTGCTTGCTCAGCAGCGCTGGTGCCTTCCTCAGG
TATCCCCGTTTCACGCAGAATGCGATTAGCTTGGTCACGGTCGACCATCTTCGATGAATA
GTCGCGGCGGCGAGCTTATCCAAGGTCACCGCAGAGTCCAGGTCAGTCAAGGTGTCCGCA
TAGGATCTGAGGAGATCCTCATCTACGTCGGAAACGAGCTTTTTTCTTGCGTCAAGAAAG
TGATGGAAGTCGGTGAGGTCAGCCGCGATAGCTGCGGTTGTGTTCTTGCTGCAGGCAAGC
TTTGGCTTTGGACCGATCGTTAGATGGGCATCTGCAAAGAATTCAAAAGCGGGCTGAACG
ATCGTTCCATCAGACCTGCTGACCAAAAAGCAGAAGCCTTCGGGTAAGGGTACGCCTTGC
GCACACTTGATTCCTGTCGCTTCCGAAGCGATTGCACGTGCGGTGCATATTTCGACGTCA
TAGACCATGGCGCCGAAAGCTATCAGGTATACGGAAAGTTTTTTTTGCTGTGAGCCTTAC
GGTACGTTAACAACTGAAATGAGAATCATGCCTACTTTTTACTTCCATTGATTCATATAT
TTACGCGTGATCGTGACCCTACTGGTACGCTCGGTGTGAAGGAAGACCTGCTCGCTGGTA
CGGGGGAAGTGCGCAACAGAGAGGTGGGTTCGTTCGTCGCGCAGGCTAGATTTGCTCCTT
CAGTACCAATGTTGGTGTCCGCTTGGCGCGGCAATCGGTAGCGCGCGGTCAATGGCTACC
CAAGGCTGGCAGTGAGTTGACATCATCAATCGGGAGACGCCGCGGTTGCTACTGCGCGTT
CTTTAGGGAAGCGTGTTGGCTGGGCAGTGGGTACGCCTGGAGCTACCGATTCAATTGCTG
CCGGCAAAGGTAAGGTTGCCGCAACGCCACTGCACCACTTTTGATTGCTGGCAACCTTTG
GTTGGCCGTCTCCGGGTTCTCCGGAGCGACGCTATCAAAGAGTTTCTCGAGTGCTGCCCG
CGTGCTGATCCCTAACTGTGCCGAATGTGCGAGAGGACGGCCGCTGCATACGCGCTCTTT
CAACGAGCCATCGAGACAACGCGCTGCTCAGCCATGATCGGCGATCATGTGGCCAAGGTC
GGATGCACTCTGCAGTTCAATGATGCGATCGGTCAGGCGTTCAGCTGCGATCTGCAACCC
GTCATCGTCTGACGAGTACGGGGAGCCGAACAGCGGGATCTCGACCCACAGTCTCTCCTG
CCCATCATGCACATAGGGGCCATGGTCATCCAAGAGAAGGGCTTCACCCACGTGGGGGGA
GACATAGGAAAGATCCTTTGTCCTTCCAGACCAGTGGATGTATCGAAGCTCGACAAACCA
TGCCGGAACACTGCCTTCCCTAGCCAGGAGTCCGGCAATTCTTCTTGCAAGTGCCTCGGG
AACCGTAGTGAACAGTACAAGTTCCTCGAACTGCGATCGGACATCCTCTAGGAACCGGTG
AAGCCCAGGGCGAGGAATCTGACTGACTGCGTTGGAGATGAGCGTGCCTTCGAGGTCCAG
TGCCAGGATGGTTGGCTTCATTGGGAGTTCCTGTCTAAGCTTCTAAGCCTGAGTAAACGC
ATCGGTAGGTAGCTATCCATGGCGTGGGTCACAGGGTACCGGTTCGGGCTACGCCCCTCT
GAAACTTTGCCCAACCACTTCACTTCCGTTGGATTGCTTCTGAGACCTCTACGGCCCAAC
GCGAGGTGTGGATGATCCTGGTCTCCTGCAGCTGCTCTTGAAGGATCTGGCGTTTGGTGA
GCTGAGACACCGCCTCCCACTCGTTCCTGAAGATGTAAGTGGCATTGCCTGACTCGGGAC
TCTCGAACACGTATCGATTCCTTCCCGTGAACCCAAAAACGATGTACTCACTGAAACCGC
CTAATCCGACTGCCATGAAGTCGGGCTCGTGACGAGTGATGGTCCGGATGCGCTGCTTAG
CGACTGCGCGGTCGCTGTCGGTCAACTGCTTCAGATAACTATCCAATACCTGCATCGCTC
TATCGAACGGGAACTTCCCCGGAGGGAGAATGCGCCAGTTGATCTTCTCGACCCTGACCG
GCACCGCGAGGTCCGGGTCAACGATTTCGAAGTGTTGGAAGCATTCCAGGTAGATGTTGA
GGAGGTTTGCAATGCTCTCTTCTGGCTCCGTCCGGTCAATGATCCTAGTAGCCATTGCGA
TACCACTGTCTGTATCTACAGCAGTGAGGAATTCACCAGGTGGTGCAACGTATTCCCTGG
GATAGGTCTCATAGGATCTTGTCTGAGTACCGTGGTGAGTGTGTCCGTGCCAGTCCTTCC
ACGAGGTATTGATTGATCGAGACTTGGTGACCATCGGAAGGTCCTTTCGGATGATCTCTT
TGCCTCGGGCATTGAATAACGTCGCGGGTCCTTCGGCGCTTGGCACAATGGAAGCGCCTG
CGAGCGGAAGGTCGTCGAATCCCAGCATCGCCGCTTGGTGTTCTGTGAGTGGGCCGCTAA
GAATGCGAAACTGTGGCAGCCGCTCAATCGTGCTTCGGTAGACTGATAAACCTCTCACTT
GCTTGGGCATACGCTGGTCCTTTTCATGAGGAAGCGGGATAACCAAATATGTTTGGAAAG
CCGTCTAAGCTTGCTGCGGAGGAGATGCTATTTCCTTTTCGGGGAGATGGTATCAGTACT
CAGAAACCTAGGACGCTCTGTCCCTGTAGGCGCCGCTCGGACTGCATCCATAGCTTTGTA
CTGATGCTAGCCTCGTTTTCCGTTCGGCTAGAAAAGTTGCCCCTGTGGCGACTTGTCTTG
GGGAGGTTGAAAAAGATGAGTGGCCAGCGCTGGCAGCCTAGTGAAACCGAGTTCACGATG
CTTCTTTTCAAAGCGCTTCCGGATCAAGTCCGCTACAGGGCCAGTTCCGGACATCCTGGT
GCCAAAGCTGGCGTCATACTCCTTTCCACCATGCATCTGTCGCATCAAGCTAAGCACGTG
CGCAGCGCGGTCCGGATAGTGCAGCTCGAGCCATTCTCTCCAAATGTCCTTAATCTCGTT
GGGTAGCCTGAGAAGCACGTAGCCTGCTGCCCGAGCGCCGTGTTCGTGAGCAGCCTCAAG
GATGGCTTCTAGGTCATGGTCGGTGATCATGGGAATGACCGGCGCGATCAAAACCCCTAC
CGGTACTCCTGCCTCGTGCAGCTGATTCATTGCTCGCAGCCTTGCGTGGGGAGCAGCAGC
TCGTGGTTCCAGTTTTGCAGATAGCTTCCTGTCGAGCGTGGTGACCGAGAAGTAGACCGT
AACCAACCGATCCTTGGCCATCGACGCCAGCAGTTCGACGTCCCTGGTGATCAAGGCACT
CTTGGTGACGAAGCTCACCGGATGCTTGGCATCAGCAAGCACCTCAAGGCATTGGCGTGT
AATTTGGTAATTCCTTTCAATCGGCTGATAGCCGTCTGTGTTTATCCCCAACGCAATCGG
GGTGCACTTGTAGTTCGACTTGCTAATTTCTGCTCTGAGGCGCTCCGGGGCATTTGTCTT
TGCAAACAGGCGCGTCTCGAAGTCTAAGCCTGGTGAAAGGCTCAAGTAGGAGTGAGAAGG
GCGAGCAAAACAGTAAACACAGCCATGCTCGCAGCCGCGGTACGGGTTGACCGACGCGCT
AAAGCCAACGTCAGGGGATGAGTTGTGGCTGATCACTGTGCGCGCTCGCTCTTCCTGCAC
CTGAGTTCTCAGCGGTGGCGCGTCTTCCATCTCCTGGTAGACCGACTCCCAGCCGTCGTC
GACTCCCACTGTTGCAGTGGTATCGAAACGGCTTGGGACACGCGATGCGGCCCCTCTGCC
TTTGAGGGGAACTTGGGCCTTTCGAGCATCCTGTTCCATGGCGACAACTTGGGAAGGTCG
GGCCGTTAGTATTATTGCTAACCACAGGCGCCGCAACACCGTGAAATTCAGCTAGCTGTA
GGCCATACGGTCGTTTGGCGAGTAGGTTCTGCCCAGGCTTATCCACAGCTTCGGCTGGCA
AGGCCTTTATCAGCTGCGTTGGCCATGGAGCGCTTTGGCTTCCGCCAAGAAGATCTGCAT
CAATGCCCGCGATCGACGTGTTGCTGCAGGCAGTGGAATGCCCAACTGTGCGCAGAGCGA
AGTCGCATATGCCATCTGTGCACCCGTGGGCGGCTTGATGTCCCAATCCGTTAGCTGGGG
GATGAGCTTTGAGAGCTCTTCTGCCAGGCGGTACTCAAAGCCTCTTGCTTGCCCTTCCTC
TTCTTGCATTCGACGCATCTGCATAGCGACCTGCTCCCTGCCCATGGGAGAAAAGGGAAG
CTCAAGAGTGAACTCCAGTTCCGGACATACGAGGTAAAAGTTCATGGGAGATGCAATTAG
TACTTATAAGTAGACTACCTTTAGAGGCGTAGTCTTTAAAGTACTGGAACCACAAGCTGC
TTCGTATGGTCGAGCATACGAACCAAGCGAAACTTGCAGATGTGATCCGCGCGCATCGCA
TTGATCTGGGTGTCAGCCAAGAAGCCTTTGCTGACCACATCCAGATGCACCGCGCCTACT
ACAGCAAGATCGAGCGTGGCGAAAAGAACCTCACTCTCGCTACCTTGGAGCGAGTTGCTA
AAGGCATGGGTACCTCGATGTCGGCCCTGCTGCGCGCCGCAGGGCTCTAACACTCTTTGC
AGACCACGAAGGTTGGCCAACCTCTCCAGGATGGGCGTGTTTGGCCGGCACTGCGCGGGG
GATTGTGCCGATAGCAATGTGTTTACTGATTATTCTCTAACCTGTTGATCTATATGGATT
TATCTAGTGAACAATCAGGGGGTATTGATACCGTGCTCGCAACCGCGGTAGGGATTCACC
GATTGACTGAAGCCGACGTCGGGCGAGTTGTTGCGGGTGATGATGCTGCGCGCGGTTTCG
GCGCGTACTTCGGTGCGCAGGCGCGGGGCGAGGAACTCTTCGCTTTCGTCGACCGCCCAG
CCGTCGTCCACCGCCTCGCTGACGGTGCCTTCAAAGCGCCCGGCAAGGTGGGACGTGGAA
CCTCGGCCCTTGATCGCAATACCCATTGCGGCAGGGTACGTCGTGGCCGTCTCAATGGCT
GCGACGGCCGCCTGAAGGGTTCAGGGCGAGGCTGAGCCGAGCATGGACTCGGCTCTACAG
TTGATGCAGAGACCTTGTGGAGCCGAGCCTACGCTCGGCTGCAATGCATCAAAGCAGCGC
CAGGTACCCGCGCACGGTGGCATCCAGCCCGTCATACAGTGCCTCGCCGATCAGCGCGTG
ACCGATCGACACCTCCAGCACCTCCGGCACATGGGCCAGGAAGTCGCGCAGGTTGTCCTG
CGACAGGTCGTGGCCAGCATTGACACCCAGGCCGACGGCCTGCGCTCGTCGGGCAGCAGT
GGCGAACAGCGCCAGCATCGCATCGGCATCGCCCGCCGCATGCGCCTCTGCATAGGGCCC
GGTATACAGCTCGATGCGGTCCGCCCCCACCTCAGCTGCCTGCTCCAGCAATGGGTTGCC
CGCGTCAACAAACAGGCTGACCCGACACCCCATGGCCTTCAGCGCAGCCACCAGCGGACG
CAGGCGCTCGGCATCGCGTTCGAAGTCGAAACCGTGGTCGGAGGTGATCTGGCCATCATC
ATCGGGGACCAGGGTGGCCTGCGCCGGACGGGTCTGTTCGCACAGCGGCAGCAGCCCCGG
GTAGCCCTCGCGCGGCGGCGCGAACGGATTGCCTTCGATGTTGAATTCAACGCCACGCGC
GCGGGTCAGCGTGGACAGGGCCAGCACGTCCTCGGCGGTGATATGCCGGCGGTCCGGCCG
CGGATGCACGGTGATGCCATGCGCGCCGGCATCCAGGCAGGCCTGGGCGGCGCGCACCAC
GTCCGGTTCGGCGCCGCCGCGCGAATTGCGCAGGACGGCGATCTTGTTGACGTTGACGCT
GAGCTGGGTCATGGAACGGGACTACTTGGAAAGAGGGGACGGGTCGTGGTCGTTGTGGTC
ATCAGTGCGGCGGGCCTGGGCCTGTTCGCGCAGGCGGCGCAGCTCCTCGGCATCGATCAG
CGTGGCCGGGTCGCGCTGCAGGTCACCGAAGCGGGCCACGTAGCGGCCGCGCACCCAGGC
CAGCAGGAAGCCGAGCGCCGCCAGCAGGCACAGGGTCATCAACCCCGCGCTCGGGGTCTT
CAGGGCGAAGGCAAAGCAGCCCAGCGCCAGCAGCAGGTACAACCAGTACATAGTCGGGCT
CCCCGGATGATCGCCGCAGTGTAGCGCTGCGTCAGAGCAGCGGCGAGGCCAGCCGGGCGA
AGGCCTCGGGCAGGCGGTGCAGCCACAGCGAGCGGCCGGCCTGGTCGTGCACCCGCGTGG
AACGGTCGAATTCGCCCTGCAGCAGTTCGGCCAGTGCAGCGACGCGGTCACGGTCGCTGA
TCATCATCGACAGTTCGAAGTTCAGCCGGAAGCTGCGGTGGTCGAAGTTGGCGCTGCCGA
CGATGCAGACATCGTCGTCGGCGATGAACGCCTTGGTATGCAGCATGCGCGGGCCGTACT
CGTAGATCTTCACGCCCGCGTGCAGCAGTTCGTCGAAGTAGGACCGTGCGGCCTGGGTGA
CGAACCAGGAGTCGCTCATCTTCGGCACCAGCAGGCGCACGTCCAGGCCGCCCAGCGCGG
CCGAGGTCAGCGCCATCCTCGCTGCTTCACCGGGCACGAAGTAGGGCGTCACCAGCCACA
CGCGCTCGTGTGCTTCCTGGATCGCCGCCACGTGCAGGCGGTGGATGGTCTCCCAGCCCG
AGTCGGGCCCGGACACCAGCACCTGGGCGCTGATCGATCCATCCGCACGCAGCGGCATGT
CGGCCGGCCACAGGCGGGCGATGTCGAAACGCGAGTGGTCCTGGCCACTGGCATAGAGCC
AGTCCTCGGCGAACACCAGCTGCAGGCTGCGCACCACGTGGCCGCGGATACGCATGTGCA
GGTCGCGGTAAGCGTCGGGCCTGCGGCTCTCGTCTTCCTCGTCAGTGATGTTGATGCCGC
CGGTGAAGGCGAGGCGACCGTCGACGATCACCAGCTTGCGGTGGGTGCGCAGGTTCAGCC
ACGGGCGCTTGAACGGCTTCAGCAGCTGTCGCGGATGGAACCAGATCGCTTCGCCGCCGG
CGTCCAGCAGTGGCTGCAGGAAGCGCCGGGGCAGGGCGGAAGAGCCCACCGCATCCAGCA
GCAGGCGCACCTGCACACCGGCCTGCGCACGTTCGACCAGGGCATCGCGCAGTGCGGTGC
CGGCATGGTCGGGGTTGAAGATGTAGTACTCCAGGTGCACGTGGTCGCGCGCCTGTGCGA
TCGCGTCGAGCAGCGCGGCATAGGTGGCTGCGCCGTCGACCAGCCAGGTCACCTCGGTGG
CACTGCTGGGCGCCAGTCCGGTGGTGGCCTGGGCAACCTTGGCCAGCTCGGTGCAGTCCG
AATCGGGCGGGCAGACATCGCTGTAGTGCTCCATGCCCGAGCGTGCACGGCCACGACGCA
GCCGTTGCCGCTTCACCTTCTGCGGCCCCAGCAGGTAGTAGATGAAGAGCCCGAGGTAGG
GCAGCAGTGCCAGCGAAAGGATCCAGCTCAGCGTGGCCACCGGCTCGCGCTTCTGCAGCA
TGATCCAGCCCGCCAGCGCGAACAGGTAGAGCAGGTAGGCCACCGCCAGGATCGTGCCGA
GGTGGGCGATGCCGTCGAGCCAATGGCGCAGGGAGTCGAAGAGGGCGAGCATCCGCCGAT
CATAGCGGCGCCTGCTGCCGGATGGGGTCGGATGGGCTCAGATCCCTTTCCTCAGGAAAA
GGGATCTGACCCCAACCCGTGCGCCACGACGAGAACACAAAAAAACGCCCCTGTTTCCAG
GGGCGTCTGCAGTCGCGTCATGACTGTTGTATTGCGGTGTAGCGTTTACTGCTGCACAAA
TCCGATCTTCTTCATCTGAGCATTCTTCGCGGCGGCCAGAACCTTGGCCATCACGTCGTA
CTCGGAATCCGGGCTGGCGTCGATGCGCAGTTCCGGCTGGTTGGTCGGGTCACGCTGGAC
CTCCTGCTCCATCCGCTGCTGCAGCTCGCTGGTATTGATCGGGCTGTTGTTCCACGAGAC
CTGGTTGCTGGCGTCGATCTTCAGTTCGATCGGCGGCGGCGGTTCGACCAGCTGCGGCGG
TGGGTTGAGCACGCGCTGCGGCAGGTCCACGGCGATCGGGTACGTCATGATCGGCGCGGT
CACGATGAAGATGATCAGCAGAACCAGCATCACGTCCACGAGGGGCGTGACGTTGATGTC
TGCCATGGGGCCCTTGCCACCACCACTACTGAATGCCATGGCTTATTGCCCCTTTTCTTT
GGTCGCAACGAAGCCGACGTCCAGCATGCCCTGTTCCTGCGCGACCTTGGTCAGGTCGTT
GATGACGCGCATCTTGGTGGTGCGGTCACCACGCAGGTTCAGCGGCGGCTGCGGGGTCTG
CTGTGCGGCGGTCGCCAAGCGGGACTCGAGAGTCTGCTTGTTGATTTCTTCGTCGTTCCA
GTAGATCGAGCCGTCTTCCTTGACTGCCAGCGTGATCGGGTTCGGACGCTTTTCAGCATC
TTCCGGCTTCTGGATCAGGTTGGCTTCCGGCAGATCCACCTTGACCTTGTGGGACATCAG
GGGCGCCGTGATGATGAAGATGATCAGCAGCACCAGCATCACGTCCACGAGGGGCGTAAC
GTTGATGTCGGCCATGGGGCCGCCGCTGTTACCACTACTGAAAGCCATAACGGGCTCCGT
CTAGATCTTGGTGACTACTTACTTCGTCGCTGGGTGACGCGCGCCGCAATTAGCGGACGC
GCGAACCGGTGGCGAAGAAGTCGTGCAGGTCGTGCGCGAAGGTATCGAACTTGCTGATGG
TCGCGCTGTTGATCTTGCTGAAGAAGTTGAAGGCGAACACGGCCGGGATTGCGACGAACA
GACCGATCGCGGTCATGATCAGCGCTTCACCCACCGGGCCGGCAACGGCGTCGATCGAAG
CGGAGCCGGTGGCACCGATCTTGATCAGCGCGCCGTAGATGCCCCACACGGTACCCAGCA
GACCGACGAACGGAGCGGTCGCGCCGACGGTGGCCAGCAGGGTCATGCCCGACTGCAGCT
TGTTGCTTTCGCGGGTGACGGCCTGGCGCAGAGCGCGGTCGACGAACTCCGAACGGCTCA
GGTTCTCACCGACGCCGCCGGTAGCACCGCCTTCAGCGCGCTGGTGGTGGGCAGCGGCCT
GGGCAGCGTCCAGGGCGATCTTCGAGAACGGCTCCGAAGCCGGCTGCTCTTCCATCGCAC
GGATGGCGTCCTGCGCGTTCGGGGTGTCCCAGAACAGGCTGACGACGCGGTCAGCGGCGC
TCTTCAGGCGGGTGGCACGGAAGATGTTGATGACGGTCCAGTACCAGGACATGGCCGACA
TGGCGATCAGGGTCAGCAGCACGACCCAGGAAACCGCGAAATCACCCGGCTTGGTGGTCA
TTTCGTGGATCAGGTGCTCGAAGCCCATCTGCGACAGGGCGTTGGACGGATTGCCCCCGG
CAGCAGCGGCGATGAAAATTTCCTGCAGCATGACGCTTACCTTTGTTGTGTGTGGTGATA
AAGGGTGTAGCTAAGCTAAACAATCGAACCGGGAGCGGGGGTGGCCGGAGGGCCACCCGG
ACGCATCAGTTCAGCGCAAAGTTGACCGGGACGCGAACGCGACCTGCCGCCTTCTTACCG
CCAGATTCAGCGGCGTTGAAGCGCCACTTGCGAGCTGCTTCCATCGCAGCACGGTCCAGG
TCGCGGTTACGGCTGGACTTTTCCACCGTGACATTGGTGACGTTGCCGTTGGCATCGACA
TCAATGATCAGGATCACTTCGCCCTGGATACCCGCGCGGAAGGCGGCCGGCGGATAGCGC
GGCGGATTCATGGCCTTCGACGAGATGTCCACGCTGGCCTCGATCGAGGTCGGCGGAGCC
GGCGGCGACGGGGGCGACGGCGGGGTGACGATATCGTTCGGGCGCGGCTCCGGCACGTCC
ACGACCGGCGCCTGCGGCGGCGGCGGTACGGGCGACGGCTTCGGCGGCGACAGATTCTTC
ACCGGCGGTGGCGGAGTATCCTGCGGCGGCGGCGGCGGCGGCGGCGGTGGGGGCGGCGGC
GGCGCGTCGACGATGGTCACCATGACGTTGCGCTCCTTCTCCGCGACGGCCTTGGGAGCC
ACGGCGGGAATGAGGAGCATCATGAAGGCGGCCAGATGCAGGGCAATTACAAACGCGATG
CCGACGATGCGAGGCCAGCTCAGCCCCTTGTCATCGGGTTGTTCGTACCGGTGAACGACT
AGTTGTTCCGTCATGCGCCAAGAGCTCAATAGTGGGGCCGGAATCCCGGGGGCGGGATCC
CTGATCAGCGGTGCATGACACCGCAGGAACCTCCAAGCTTATACCAATCCTGAGCGCCTG
CGCATCAACTGAGCAGGCATTCAGGCGTTATTCCTACTTACTTCAGGTTGATGATTTTTT
TGGCATCCGCCTGGTTCTTCACGCCCTTCGCCAGCGCCTGCTGGGCGGCCTGCTTGGCCT
CGGGGACGCGACCTTCGGCATGCAGGACGCGTGCCAGGTTCAGGTAGGTCTCACCGTCCT
TGGAGAGCGGGGCAGCCTTCTGCCACGCATCGATCGCCTGCGGCACCTGGTCGGAGTAGT
AGTAGGACTGGGCCAGCGCCAGGTAGACCTGGTAATCCGGCTTCAGGATGCCCTTCTGCA
ACCCTTCGTTGATGACCGCGATGACGTCCTTTTCCTTGTTCTCGGTGTTGGCATAGATCG
AGTACAGCTGCTTGTACTCGCGCTCTTCGGTGAGCTGGCCGCTGCTGCGCAGCTTGTCCA
TCACCGCGGCGGCCTTCGGCATCTGGTCAGCCTGCATGTACATGTTGGCCAGATTCAGCT
GGGCCTTCTTGTCCGTCGGGTTCTTGGCCGCCAGCGCTTCTGCGGCCTGCACGGCCTCAC
CGGTCTGGCCGGCTTCGGACAGGGCCGCCATCAGCAGCTGGTTCCAGTTGTCCTTCGGCT
CGGCGGCGCCGGCGATGGCCTGCTTCAGCACCGGGATCGCTTCCTGGTAGCGCTCCAGCT
GGTACAGCGCCTGGCCCTTGGCGATCAGCTCTTCCGGCTTGGTCGACTTGCTCTCTGCGA
AGTACTTGTCCAGGGTGGCCAGGCCTTCGGCGGTCTTGTCTTCCTGCAGCTGCAGCTGGC
CCAGCATCAGCATCGACTGGAAGTGGCCGTTGTTGTCCAGGCCGTTGAACTGGATCACCT
GCTTCAGATACGCGATGGCGCCCGGCACGTCGTCGGTCTGGTAGGCGGCCTGCGAGGCCA
GCTGCGCGGCCAGCGACTTGTCGTACTCGTTGGAAGCGCTGTCGGCCAGGATCGCGTCAG
CCTGTTCGCGCGTCTCCGGGAACTTTTCCTTGTTGTAGCTGTCGATCATTTTCTGCAGCT
TGCTGCCCATCTTGGCCGAGGCCTTGGCGGTCGGCTCCTGGCGGGTCGCATTCGGGTACA
GCGGTTCGGCCTTGGCCTGCTTGCTGCTACCGCCGCGGCTGCCACGGTCGGAGGAACGCG
AGGACTGCGCAAAGGCATCGGTGACCACGGCGCCGGTCAGGGCGGTCGCGACGAGGACGG
AAAGCACAGCTTTGTGGTTACGGAAAATCATCGTTCACCTCGATCGAACCGCCGGATAGC
GGCAAAGTCGGACTGTCAGAAAAATCTGAGCCGCCAAACGTATCAGAAACAGATGGCGTG
AGAAATCGTTTTATGTGCTGCAATACAGCATAGAACTGCGCACTCATCCGCACTTTGGCC
GCAGCCCGGCCGCCTGCGCCTGCTGGTAGACCGGCGTCAGGCCCGGTGCATCACGTCGCA
GCTCCTGGATCCGGTTGGCCGGATCGGGGTGGGTGGACAGCCATTGCGGGCTGCGACCGC
CGCTGGCGGCCATCATGTTCTGCCACAGGTCCACGGCCTGGGCCGGGTTGAATCCAGCCT
GCGCCATCAGCCGCTGGCCAATCACGTCTGCCTCGCTTTCCTGCGTGCGCGAACCCGGCA
GCAGGAAGGCCGCCTGCGCGCCCATCCCACCCAGCTGGTTGACCGTGCTGGCGGCGCCAT
CGCCATAGGCGGCACCGGCCAGCGCGCCCAGCACGGCCAGGCCGGTCTGCGCGCCCATCT
GCCGGGTGATGCGTTCTTCGTGGTGACGCGCGATGACATGGCCGATCTCATGGCCGATCA
CGGCAGCCAACTGGTCCTGGTTCTTGGCGACGGTGAAAATGCCGGTGTTCACGCCCACTT
TTCCGCCGGGCAGGGCAAAGGCGTTCGGTTCCTTGTCGACGAACACGGCGGTCTCCCACC
GTACGCCACGGTACTGAGGCGGCAACTGCGCGACCAACGCGTTGACCACGCACTGCACGT
AGCCGTTCTGGCGGCCATCGGTGCTGATCTTCTCTTTCTGCTTGGTCTCGGCAAACGCCT
GCGCGCCGAGCTGGTCAAGCTGTGCCTGCGATACGCCGCCCACCATCTGCCGTCTTCCGG
TTGGCGAGGTGGTGGTCGCACAGGCACTGACCACGGTGGTGATGACTAGAGCCAGCAGCA
GTTGTTTCATGGGTCCGCCCCCGTGTTCATGTGCGCAGTGTGTAGAGTACCTGCTTAATC
TTTCGTCAAGCGGGCACGGCGTTACGTTGACCCCAGGAACACCATTGCGGCGAGCGCCAC
CGCGTTGTTCAGCGCATGCGCCGTGATCGCCGCCCACAGGGTGCCGGTGCGGCGGTACAG
CCAGCAGAAGGCGGCACCCATGCCGCCGTAGACCAGCCACAGCTGCGCCATGCCCAGCAG
CGAGTTCTTGCTGACACCGGGCACTTCATGGACCAGGGCGAACGCCAGGCTGCTGAGGAT
GAGGCCCAGCCAGGGGCGGCCGGCCTGCCACAGGCGCCCGAACAGGACACGACGGAACAG
CAGCTCTTCGTAGGCGGGGGCGAGGACGACCGCAAACAGCACCAGGAACAACGGGAAGCG
CGCGATCGCGCTCTGCATCAGTTCCACGTTGGTCGGCACCGGCTCGATGCCGAACTGCTT
GGAAAGGAAGGCGACGCCGTTGCTGCCAACCACGATCAGCGTGGCCACCAGCAGGGTCCA
GCCCCAGGTGGAAGGACGCTGCAGCGCCTGTCGCGAGGCCAGGCGTTCGCCGGCGTTCGC
CGGGCGCCGCCAGAAGTACAGCAGCAGCGCGGCACCACCGGTGGCGATCAGGGCCATCAG
GATCTGGGCCAGGGCCCCGGGCTGGCCCACTGCCGCGCCGGCGCTGTCAGGTGTGAGTGC
ACCGCCATTGGCCGCGACGTTGGCGCGGCTGACCACGATCGCACGGTAGAAGCCCCAGAA
CAGTCCGGTGACCATGCTCAGGCCGACCAGGGTGACGGCGGCGATGCCCAGGTCGATGAA
GAAACCTGCCAACGGTGCCACGGCGCGCGGCGGGGTAGACGGCGGCGGAACCGGAGGCGG
AGCGGCGGAGACCGGGGCGGATGCGGACATCAGGTACCTGCGTTCAAGGGACGAAGGCCG
GTGCAGCTCCCCGCGCACCGGCCAGGTCCCGATTGTGTCAGATATCCAGGTTGGCGACCT
TCAGCGCATTGTCTTCGATGAAGTCACGACGCGGTTCGACCACATCGCCCATCAGGGTGC
TGAAGATCTGGTCGGCAGCGACCGCATCCTCGATGCGCACCTGCAGCAGGCGACGGGTCT
CCGGGTTCACCGTGGTATCCCACAACTGCTCCGGATTCATTTCACCCAGACCCTTGAATC
GCTGGATCTGGCGGCCGCGCTTGGCCTCCTCGAGCAGCCAGTTCTGCGCCTTCGCGAAGC
TGTCGACTTCGATCGACTTGGCGCCGCGGGAAATCGTTGCACCTTCGCGCACCAGCCCGT
GCAGCAGCTTGGAGGCCTGGTGGATCGCGCGCAGTTCGCCACTTTCGAACGCCGACAGCG
GCAGCACCTGGATGTGCTCCTCGCCCATGTGGCGACGGGTCACCAGCACGGCGGCGGGGC
GCTCCTCGTTGGCCTCCTGCAGTTCCAGGCTGAAACGCGGGCTGCCCAGGCTGCCCTGGT
TGAGGCGCTTGGCCAGCGCATCCAGGCCTTCGCCTTCGCCCGCATTGCGCAGGCTGTCCA
TGTCCATCGGCACGAAATCGACCAGCGCTTCGAGCAGGTTGCGGTCATAGCGGTGGGCAT
TGCGTTCGATGGAATCGAGCGCGGCGGCATAGGCCAGCAGCAGCTTTTCCAGCGCCAGGC
CTTCGATGCCCGGTTCGCCGGTGGCCGGCACCAGCGCGGCGTTTTCCACCGCACTGCTGG
CCAGGTAACTGTCCAGCGCCGGGTCGTCCTTCAGGTACAGCTCCTGCTTGCCCTGCTTGA
TCTTGTACAGCGGCGGCAGGCCGATGTAGACGTAACCGCGCTCGATCAGCTCCGGCATCT
GACGGTAGAAGAAGGTCAGCAGCAGGGTGCGGATGTGGGCGCCGTCGACGTCGGCGTCGG
TCATGATGATGATCTTGTGGTACCGCAGCTTGTCCGGGTTGTACTCGTCACGGCCGATGC
CGGTGCCCAAGGCCGTGATCAGCGTACCCACCTGGTCGGAGGACAGCATGCGGTCGAAGC
GTGCGCGTTCCACGTTGAGGATCTTGCCGCGCAGCGGCAGCACCGCCTGGTTCTTGCGGT
TGCGGCCCTGCTTGGCCGAGCCACCTGCCGAGTCACCCTCGACGATGAACAGTTCGGACA
GCGCCGGGTCCTTTTCCTGGCAGTCGGCCAGCTTCCCCGGCAGGCCGGCGATATCCAGCG
CGCCCTTGCGGCGCGTCAGGTCGCGGGCCTTGCGCGCCGCTTCGCGTGCACGCGCAGCGT
CGACGATCTTGCCGGCGATCGCCTTGGCTTCGTTCGGGTTTTCCTGCAGGAACTCTTCCA
GGCGCGCGCCGAAGGCGTTTTCCACCGCCGGGCGCACGTCGGAGCTGACCAGCTTTTCCT
TGGTCTGGCTGGAGAAGCTCGGGTCCGGCACCTTCACCGACAGCACCGCGATCATGCCTT
CGCGCATGTCATCGCCGGTCAGGTTGATCTTGGCCTGCTTGGCGATGCCGTTCTGCTCGA
TGTAGTTGTTGAGCACACGGGTCAGCGCACCGCGGAAGCCGGCAAGGTGGGTGCCGCCGT
CCTTCTGCGGAATGTTGTTGGTGAAGCAGTACATCGTCTCCTGGTAGGAGTCGGTCCACT
GCAACGCCACATCCACGACGATGCCGTTGTGCTCGCCGGTGACCGAGATGACGTTCGGGT
GCAGCGGGGTCTTCAGCTGGGCCAGATGCTCCACGAAGCTGCGGATGCCGCCTTCGTAGT
GGAAGTCATCACGGCGGCCATCGCCACGTTCGTCGGCAAGGACGATCTTGACGCCGGAGT
TCAGGAACGACAGCTCGCGCAGGCGGCGAGCCAGGATGTCGTAGTGGAATTCCACGTTGT
CGTGGAAGGCGACCGTCGACGGCCAGAAGCGCACGGTGGTGCCGCGCTTGGTGGTGGTTT
CCAGCTTGGCCAGCGCGGTCACGGCGGCGCCGTTGCTGAATTCCTGCTGGTAGTGGAAGC
CGTTCTGGAACACGTCCACCAGCAGCTTCTGCGACAGCGCGTTGACCACGCTGACGCCGA
CGCCGTGCAGGCCGCCGGACACCTTGTAGCTGTTGTCGTCGAACTTGCCGCCTGCGTGCA
GGACGGTCATCACCACTTCGGCAGCCGACACTTCGCGACCGAGCTTGGCGCTCATCTGCT
CGTGCTTGCCGGTCGGAATGCCGCGACCGTTGTCGGATACCGAAACCGAGCCATCGGCGT
GGATCGTCACTGCAACGTGATCGGCGTGGCCGGCCAGCGCTTCGTCGATCGAGTTGTCGA
CAACCTCGAACACCATGTGGTGCAGACCGGTGCCGTCATGCACGTCACCGATGTACATGC
CGGGTCGCTTGCGGACAGCCTCCAGGCCTTCCAGGGCGGTGATGCTGTTGGCGTCGTAAT
TGCCGTTGTTTGCCGGGGTGTTCTGTTCGTCGCTCATTGCGCTTGCCGTAGGCTCCGCAG
GTCGGCCACCGCTTGGAGCGATGCGCCGAGAATGAAAGGATTTCAACCCGAATTATACCA
GCCGGGGTCGAGCGGCCCTGGTGTGCCCACTATGGCACAGCCACGATCTGTGCATGTTCC
ACGTGAAACCGGGCGATGTGGGTCAGTTCCTGCAGCGCCGCCGGCGTTTCGGTGGCGGTG
ATGAAGATCTGCGCCGGCCCACCGAGCAGGCGCTGCAGAACCCGCGCCTGGTGGGTGCGA
TCCAGCTCCGAGCCCAGATCGTCCAATGCGATCACCGGCCATTCGCCGCGCTGTTCCGCG
TAGTCCTCGGCCTGCGCCAGCAGGCAGGCCAATGCCGTCAGCTTGGCCTGGCCGCGGGAC
AGCGCATCGCGACCCGGAATGCTGTGGAAATCCACGCTCCAGTCTGCCCGGTGCGGACCG
ACCGAGGTGTATCCGGCCTGGCGGTCACGTTCCCGGGCCAGAAGCAGCGCATCGGCCAGA
GGGAGCTCGTGCCGACGCCAGCCCGGGCTGAGTTCCAGTGCCTGGATGCCGAGCTGCGGG
GCCAGGCTGGAAGCCAGCGCCACGGTGCGCTGCTGCAGACGCTCCAGGTAGTGCTGCCGA
CGGCTGGTCAACGGTTCGCCGGCTTCAGCCAGTTCGTGATCCCAGGTATCCAGCATCCGC
GACGGGCCACCTTGCTTGAGCAGGGCATTGCGCTGTTTCAGTGCCCGCGAATACCGGCGC
CACAGGGACAGGAAATCAGGTTCCACGTGGAACAAGCCCCAATCGAGGAATCGGCGGCGG
GGTTCACCACCACCGCTGACCAACGCATGGCTGCCTGGCTCGAATGTGACTACCGCAAGC
GCTGCGCACAGATTGCCGAGCTGGGCCACGTCTTCGCCGTCCAGGCGCCCCTTCCAATCC
TGACCACTGTGCCGAAGGCCGGCCTTTCGGCGGTGCGGCGGGTGATTGGCACGTTGTTCG
TCCCATTCCACGAAGATTTCCAGCGCTTCCTGGCCCTGGCGCACCAATCCATCGCGGACA
CGACCACGGAAGCTGCGCCCATAGGCCATCAGGTGCAGGGCCTCGAGCACGCTGGTCTTG
CCGGCACCGTTGTCGCCGGTCAGCAGGTTCAATCCCGGCTGGGGCGACAGCTCCACCGCA
TTGAAGCGACGCAGTTGGTGCAGGGCGAGGCGGCGGATAAGCATGGGGCGCGAAAGACCA
TCCGCACGGGGCGGCAGAGGGGCAGGGAATTCATCAGCTTACTGCATCGGTCAAGCCGGA
CGTGCCCGGCCAGCTATCCGGCCAGCTATGGAGCAGTTACCGCAGGTCTGCCTGCGCCCT
GACCGCTGGTTCCACGTGGCGCTGTTTCCTCATCCCAGCAGATGCGGGTCTCGGCAAGCC
CGGAAATCCTTCGATTCTGCGAAGGGTAGCGGGGGTGTGAGCCTTGGATTTCGCCGATTT
CAGGCGATGCCGTGGACAGCGCTTGCCTCGTCGCCGACGAGTACCAGCGGATGAACCTGC
AGATTCCTTGAAATCTACGGTCCCATGCCCTGGGCGGTTCCACAGATTTCAAAGAATTCA
GACCGATCGTTCCACGCTGTCCACAGCTGCCCTGTATGACTTATACACAAGGTATGGGCA
ATCTGTGGATAAAAAAGCCCTTTTGCCATGCCTTCGAAACTATCCACAGGTTCCCCCCCA
GGCTGGGAGGCCGATATACAGGGGGTTTCAGGTGCATAAATTTCTTTTAAATCAGTCAGA
TAAGGTGTTTTTCCACGAGATCTGGCTCTACCATCACCACCATGCTTTAGATTTATACCC
AGATTTAGAAGCTAGGCTTGCCCCAATCTGCATCGAATCTTCCCTGTGGACAGCGGCGTT
TGCAGAGGGAAGTCCATCGCGCCGCGATGCAGGATCATCGGTCCCTGTCAGGCCAGATCT
GGGGACAGGCGACGAGTATCGGATCCTGCACCTGGACTTTCGATCAATCGCGACTCGTCA
TTGCTACGATCCAGCGATCCTGTTTTCAACGATCGAGACGAACATCCCGGAAAGGCAACG
GATTTCAACCGAGCCCATCGACGGAAGTGACGTCGTCCGGAGAACTGCGTCTTCTCGATG
CTCCACGTGGAACCTGCAAAAAAAAACGCCCGGGAAGATCCCGGGCGTCGTTCGGTTCCA
CGTGGAACAGCAGCTGTCAGAGACGCAGCGGCATCACCACGTGGCGCGACTTCTCGCTGC
TGGACTCACGTACAAGCGCCGAGGAGTTGGAATCGCGCAGCTGGATGATGACTTCCTCAT
CGCGCAGGGCGGAGAGGGCATCCAGCAGGTAGTTCACGTTGAAGCCAATGGCCAAGTCGC
TGACCGTGGTATCGGCTTCGATCTCTTCCTGGGCTTCTTCCTGTTCCGGGTTGTGCGCGC
TGATCTTCAGGTTGCCCGGCGAGACTTCCACGCGGATGCCGCGGTACTTCTCGTTGGACA
GGATCGCGGCGCGCTGAAGCGAGGCGCGCAGCGCTTCGCGATCAACCTTCACTTCACGGT
CGGCACCGATCGGAATCACCGCTTCGTAGTCCGGGAAGCGGCCGTCGATCAGCTTCGAGG
TAAAGGTGACATCGTCGCGCTTGACGCGCACGTGGCTGCGGCCGACTTCCAGCTCGATCT
CGCGATCGCCGCTTTCCAGCAGTCGCTGCAGTTCGGTCACACCCTTGCGCGGCACGATGA
TCTGGCGCTTGGACCCGCTGGGCTTGGCCAGATCGGTTTCACACAGCGCCAGGCGGTGGC
CGTCGGTGGCAACGGTACGCAGGGCATCGCCGCGCAGGTCGAACAGCAGGCCGTTGAGGT
AGTAGCGCACGTCCTGCTGGGCCATCGCGAACGCGGTGCGCTCGATCAGCTCCTTCAGGG
TCGCCTCGCCGATGGCCACGCGCTCGGTGGCTTCCACTTCATCCACCGACGGGAAGTCGT
TCGAAGGCAGCGTGGCCAGGGTGAAACGGCTGCGACCGGCCTGCACGGTGATCTTGTCTC
CGGTCTGCGAGACGGTGATCCGGCTGCCGTCGGGCAGGGCGCGGATGATCTCGAACAGCT
TGCGGGCGGGAATGGTGGTTTCGCCGTCCTGGGCATCTTCAACCGCGATCCGCGACACCA
TCTCCACTTCCAGGTCGGTACCGGTCAGCGACAGCTGGCCGTTCTGCACCTGGACCAGGA
AATTGGCCAGAACCGGAAGGGTCTGGCGGCGTTCGACCACGTTGACGACCTGTGCCAACG
GCTTGAGAAAGGCTTCGCGCTGCAGTGTGAAACGCATGTGGTTCCGTGCCCCTATGCTTT
AAAAAATGTGGAATAAATCAAAAGCTTGGTGGTGCTGGTAGAGACAGAATCGCTGGAAAA
CAATGCTAAGTCTTTGTAATTAAAGGTATTTCAGACCTCGAAACCCTCTGCATTACCGAC
CCCCAAGGGGTGGGTAAAGCTGTGGATAAATCTGGCGCGATTTCAAACGGCATTTTTATC
CACAACGTGTCCCGCGCTTGCTACCGGATTCTGCACCGTTTTGTGCGATGACGCCTCATC
GGCATCCGTGCATCATTCGCTCAGCTTCCGGATCAGCTTGTCCCAGTCCTCGCGGAGCTT
GCCGTCGGTCTCCATCAGGGTCCGGATCTGGCGGCAGGCATGCAGCACCGTGGTGTGATC
GCGACCGGCAAAGGCGTCGCCGATCTCGGGCAGGCTGTGCTCGGTCAGTTCCTTGGTCAG
GGCCATGGCGACCTGGCGGGGACGGGCCAGCGAGCGGGTCCGACGCTTCGACAGCAGATC
CTTGATCTGCAGGCCGTAGTAGTCGGCAACGGTTTTCTGGATGTTGGGAATGCTGATCGC
CTGCTGCTGGGCGCGCAGCAGGTCGCGCAGGGTTTCCTGGGCGAATTCGGTGGTGATCGC
GCGGCCGGTGAAGTTGGCGCGGGCGGTCAGGGTATTCAGCGCGCCCTCGAGGTCGCGCAC
GTTGGAGCGCATCTTCTTGGCGATCAGGAACGCAACATCATCGGGAATCTCGGCACCGCG
TTCGCGCGCCTTGGCCAGCACGATCGCGGCGCGGGTCTCGAAGTCCGGCGGTTCGATCGC
GACCGACAGGCCCCAGGCAAGCCGCGACTTCAGGCGCGCTTCCAGGCCCTCGACTTCGCG
CGGATAGCGGTCGCAGGTCAGGATGATCTGCTGCTTGCCATCGAACAACGCGTTGAAGGT
GTGGAAGAACTCTTCCTGGGTGCGGTCCTTGCCGGCGAAGAACTGGATGTCATCGATCAG
CAGCGCATCCACCTGCTGGAACTGGCGCTTGAACTGATCCATGGTCTTTTCCTGCAGGGC
CCGGATCATCGCGCTGAAGAACTGTTCCGAACGCAGGTACAACACCTTTGCACCTGGATT
GGCCTGGCGCATGGCGTTGCCGGCGGCGAACATCAGGTGGGTCTTGCCCAGGCCCGTGCC
TCCGTACAGCAGCAGCGGGTTGTGCGCCCGGTCGCCCGGCTTCTGCGCTGCCTGGAAGGC
GGCGGCCAGGCCCAGCTGGTTGCTGCGGCCTTCGACGAAGTTGGCGAACGTGTAGTGGCT
GTCCAGATTGCCGGCGAAGGGCACCTGCGGTTCGCTGGACACATGCGCCGACGGCGTGGA
AACCGGCGCGTTCTGCGCCTCCACAGGGCGCGGGCGCGAGCCGATTTCAAGAAAAACGTC
GCTGAAACCAGCGAAATGCGCCAGCAGCTCGCGGATCCGGGCCAGGTACAGCTCGCGAAC
CTGGTCGACGATGAAGGCATTCGGTGCATACAGCACCAGGCTGTCCACGCGCAGATCGGC
CTGCAGCGGCTTCAACCAGGTATGAACGTCTTCCGGCGGGAACTCCGCTTCGAGGCGCTC
GAGACTACGGGACCAGGCATCCATCAGCAATAATCGTCCGGTGGCCGGGGCATGGACGCG
ACAAGGCGCCCAAACACAGGCCGGAAAGGGGGGAAATGGATGGCTCAGACTACCACCGAG
CGCCCGCCTTCGGAATGCTTGTCCCCTACTTATTCACAAAAACATCCACAGCTATTGCAC
AGCCCGGTGAATTCGCGTAGCTGCCAGGGGTTGACGCGGGGTAGGGTACCTCTCTAGAAT
TTCCGGTTCTTTCCGTCCCATTCATACGAGAGGCCCCCAATGGCCACGAAGCGCACCTAC
CAGCCCAGCAACCTCAAGCGTAAGCGCGACCACGGCTTCCGTGCCCGTATGAAGACCGCT
GACGGCCGCAAGATCCTGTCGCGTCGCCGCGCCAAGGGCCGCAAAGTCCTGAGCGCCTGA
TTGCCATGCCGCACCCCGCGGCAGACGCAATCCCTTCGACAGTGAATACTGCAGACCCGC
GCAAGCGATTCCCTCGCTCTGCGCGGGTTCGCACGCGTGCCGAATATTCAACGGTCTTCA
ACGGCGCCCGCCGTGTGTCCGATCCGCTGATGACCCTGCACTGGCTGCCGGCTGACCGGC
CGGCCAGGCTGGGTCTGGCGGTTTCCCGCAAGGTTGATCCGAACGCCGTGGGGCGTAACC
GGATCAAGCGCGTCCTGCGCGACATCCTGCGTCAGACACGTACCGAAATCCAGCCAGGCG
ACTTCGTCGTCGTGGCGCGTAGTGCTGCGCGTTCCGCCAGCAACGACGAGATCCGCCAGG
CCTTCCTGCGCCTGCTGCGTCGCCTGCGTGCATTGCCCGCGCCGGGCGTGGACGGCACAA
TGCCGCCGCCTGATGGCATCGCAACTCCTTCTTTGACCGAGCCGGCATCGCGTCCCGGCC
CCGCCGAGCCTGTCCGCTGATGAACCAGACCCGCGTATTCCTCATTTTTGCCTGGCTGAT
GGTGGCCGTGCTGCTGTGGATGGAGTGGAGCCGTGAAAAGGCTGCTCCGACCCCGGCACC
GACGACCACGTCGGCCCCGGCTGCTGCACAGAGTGTTCCGGGCGCGACCCCGGGCAGCAT
CCCCAGCGCTCAGGTCCCGGGTGCGCCGGGCCAGGCCGCTGTGCAGGCCCAGGCCAGCGC
CACCCCGGCCAGCCAGCGCGTGACCGTCACCACCGACGTGCTGCGCCTGGTGCTGGACGG
CGGCCGTGTGCTCGATGCCGAGCTGCTGCAGTTCCCGCAGACCAAGGACGAAGGCAGCCC
GCCGGTTCGCCTGCTGACCGAAGACCCCGCGCATCCGTACAGCGCGATCAGTGGCTGGGC
CAGCGAAGACAAGAACACCCCGGTTCCCGGCGCTGACGGCTTCAAGCTGGTCGGTGATAC
CAAGGACTTCGTGCTGGCCAAGGGCCAGAACGAACTGCAGATCCCGTTCGTGTGGACCGC
CGACAACGGCGTGACCATCAAGCGCACCCTGACCGTCTCGCGCAACGAGTACGCCGTGCG
CTTCAAGGACGAAGTCAGCAATGCCGGCGCCGCACCGTGGAACGGCTACGTCTACCGCAC
CCTGGACCGCACCCCGACCATCCTGTCGCGGAGCATGACCAACCCGGATTCGTTCAGCTT
CAACGGCGCCACCTGGTACGACAACGACAAGAAGTACCAGCGTCGTGCGTTCAAGGATTA
CCTGGACGACGGCGCACTGAACCAGAACATCACCGGCGGCTGGCTGGCGATGCTGCAGCA
TCACTTCTTCACCGCCTGGATCCCGCAGAAGGACCAGACCGCGCACTACGTGCTGTCGCA
GGTGGCCGGTCGTGACCTGATTGAAGCGCGTGGCCCGGCCTTCACCGTGGCCCCGGGCCA
GTCCACCAGCACCGAGGCCCGCCTGTGGGTCGGCCCGAAGCTGGTCAACCTGATCGCCAA
GGAAGACGTGCCGGGCCTGGACCGCGTGGTCGACTACAGCCGCTTCTCGATGATGGCGGT
GATCGGCCAGGGCCTGTTCTGGGTGCTGAACCAGGTGCACAAGCTGGTCGGCAACTGGGG
CTGGGCGATCGTCGGCCTGGTGGTGCTGCTGAAGCTGGTGCTGTACCCGCTGTCGGCGAC
CCAGTACAAGAGCGGTGCCAAGATGCGCCGCTTCCAGCCGCGCATCGCGCAGCTGAAGGA
ACGCTATGGCGATGACCGCCAGAAGTTCCAGACCGCGATGATGGAGCTGTACAAGAAGGA
AAAGATCAATCCGATGGGCGGCTGCCTGCCGATCCTCATCCAGATGCCGATCTTCTTCGC
CCTGTACTGGGTGCTGGTGGAATCGGTCGAACTGCGCCAGGCGCCCTGGTTCGGCTGGAT
CCAGGACCTGACCGCACGCGACCCGTACTTCATCCTGCCGGTCATCAACGTGGCAGTGAT
GTGGTTCACCCAGAAGCTGACCCCGGCACCGGGCATGGACCCGATGCAGCAGAAGATGAT
GCAGTTCATGCCGCTGGTGTTCGGCGTCATGATGGCCTTCATGCCGTCCGGCCTGGTCCT
GTACTGGGTGGTCAACGGCGGCCTGGGCCTGCTGCAGCAGTGGTGGATGACCAAGCGCCA
TGGCGGCGAGCCGGTTGCGGCCACCACCGCTCCGGCCCCGGTCAAGAAGAAGTAATCGGT
AGAGCCGGCCGCTGGCCGGCTGACCCCAGCAAAAGCCCGCCGCAAGGCGGGCTTTTCGCA
TGCGGCGGTAGAATCGCCGGCACACCGTTCCTCCCACCTTCGAGTCCGCCATGCCGCGTG
CGTCGTCGTTCCGCCTGTTCCTGCCCTCGCTGTTGTTGACCCTGGTTGTTGCCGGCTGCG
GCGACAAGGACGCGAAGGCGCCGGCGACCACCGTCACCCAGCCAAGCGCGCAGGCCGCGG
CCGCCGCCGATCCGGCCGCCGCGCCGTTGCTGGCGGCGCTGCAGAAGCAGCTCGACGGCT
ACCGCCGGATCATCGTGCTGCTGGCAGACGAGGAACAGCAATCGGCCGCCGACCGCGGCA
CCTCCACGCGTGTGGGCCAGCAGCTGTTCCACGATGGCCTGGAACAGCGCACGGCGATCG
CCGCGCAGTTCGACACCCTGCTGCGCGGCTCCAGCCCGCAGCGCTTCGCCACCCTCGGCA
CCGTGCTGGACTACATCGAGTCGGCGCCGGAACTGTTCGACGCCGACCGCCTGGCCTTCC
GCGAAGTGCTGCGTGATCTGCATGAGCGGGTCGGCACTGATTCGTCGCTGCCGGCGGTCA
AGCTGCACCAGCGCATCGGCGAGGACCTGGAGGCACTCGACGAGATCGAGCGAAACTACA
ACCAGGAACTGACCCGCATCTTCAGCCGCTTCGAGCGCACCCGTGCCATCGAGCTGAAGC
GTGAGAAGTGGGACGACTACATCGCCCACCTGCACAAGGACTACAGCCGCGAAGCGATCC
TGCGCGACTACGGCGTGATCGAGCCCTACCCGATGTCGATGAAGGACAGCGACCGCGAGA
TCTTCGGCCGCGACCTGCCGGCCAAGACCGTGGTGCTGACCTTCGACGATGGCCCGCACA
AGGCCTATACCGATGAAGTGGTGGCCATCCTCAAGCGCTACGACGTGCCGGGCGTGTTCT
TTGAAGTGGGCCGCAACCTTGGCAAGGTCGAGGCCGATGGCAAGGTCAGCCTCGGCCCGA
TGGCGAAGATCAGCCGCAACCTGATGGAAGAGGGCTATGCGGTCGGCAACCACAGCCTGA
CCCACGCCCAGCTGTCGCGCACCACCGGTGACGCGCTGCGCCAGCAGGTGCTCGACACCG
ACACGCTGCTGAAGGATGTCGACAGCAAGCGCGCGCCGCTGTTCCGTTTCCCGTATGGCG
CGCGCAATGCCGAAGGCCTGCAGCTGCTCAACGAGGCCGGGCTGAAGTCGATCATGTGGA
ACATCGACTCGATGGACTGGGCCGACCCGGTACCGGAATCGATCGTGCAGCGCGTGCTAG
ACCAGGTGAACAAGGAACAGCGCGGCATCATCCTGTTCCACGACATCCACGATCGTGCGG
TGAAGGCGCTGCCGCAGATCCTCGACCGGCTGATCGCCGATGGTTACCAGTTCGCCGGCT
GGAACGGCCGTGACTTCACTGTCGCCCGTGCGCGCAAGGGTGAAGCCGGTGCCGCCACGG
TCACCACCGGCTACGAGAAGTCCTGGGCGATCGTGGTCGGCATCGACAACTATGCCAAGT
GGCCGAAGCTGGAGTACGCCAGCCACGACGCGCAGGCGGTGGCCGATACCCTGACCGGGC
AGTTCGGCTTCCCGTCCTCGCAGGTGATCGTGCTGAAGAACGAGCAGGCGACCCGCAACA
ACATCCTCGCGGCCTTCCACGATCGCCTGGCAGATGACCGCACCGGCAAGAACGACCGCG
TGTTCGTGTTCTTCGCCGGCCATGGCGCGACCCGCCAGCTCGCTTCCGGGCGCGACCTGG
GCTACATCATTCCGGTCGATTCGGACCCGAAGGAATTCGCCACCGACGCCATCGCGATGA
CCGACATCCAGAACATTGCCGAGAGCATGCAGGCCAAGCATGTGATGTTCGTGATGGATG
CCTGCTACAGCGGCCTGGGCCTGACCCGCGGTGGCCCGTCGTCGTCGTCGTTCCTGCGCG
AGAACGCGCGTCGCAGCGCGCGGCAGATGCTGACCGCCGGTGGTGCCGACCAGCAGGTGG
CCGATGCTGGCCCCAACGGCCACTCGGTGTTCACCTGGGTGCTGTTGCAGGCGCTGGCCG
GCAAGGGCGACCTCAACGGCGACGGCCTGATCACCGGTACCGAGCTGGCCGCCTACGTGG
CGCCGGCCGTATCGGCGGTCTCGCACCAGACCCCGGCCTTCGGCAGCCTGCCCGGTTCGC
AGGGCGGCGAGTTCGTGTTCCAGGTGCCGGACAGCCAGGAATTCCTCAACGCCGATACGC
GCCAGCTGACCGCCGATGCGATCGCGCTGAACAACAAGGTGGATGCGGCCAGCGAGGCCA
AGGGCAGCCAGGCGCCGGTGACGGTGGCCGACCTGCAGGGTGGCAAGGCCAAGCTGGTGG
TGCCCACCGCTGGCCCGGCGTCCGACCGCCAGCGCGCGCAGCAGGCCAACGACCGCGGCC
TGCAGCTGTACCGCGAGAAGCAGTACGACGAGGCAGCCGCGCAGTTTGCCGAAGCGCTGA
AGCTGCGTCCTGATTTCGCCCAGGCCGCCAACAACCTCGGCTTCGTCTACTACCGCCAGC
AGCGCTATGCAGAAGCCGCGCGCTGGCTGGAGAACACGCTGAAGATCGACCCGTCGCGCG
CGGTGGCCCATCTGAACCTGGGCGATGCCTACTTCAACGCCGGCGACAAGGCCAAGGCGA
AGCAGGCCTACACCACCTACCTGGCGCTGCAGCCGCAGGGCAGTGGCGCGGCCCAGGCGC
GCGCGCAGCTGGAGAAGCTCTGAGCCATGAACGACGCGATCCGCACCGACACCATCGTGG
CCATCGCCAGCGCCCCCGGCGCCGGCGGTGTCGGCCTGTTGCGCCTGTCCGGTCCGCGCG
CTGCGGCGATTGCCAATGCACTGGGGGCGCCTGCACTGCGCCCGCGCCACGCGCACTACG
CGCGCCTGCGTGATGCCGACGGCGAGGTCATCGACGATGGCATCGTGCTGTGGTTCCCGG
CACCGAACAGTTTCACCGGCGAAGAGGTGGTGGAACTGCAGGGCCATGGCAGCCCGGTGC
TGCTGCAGCAGCTGGTCGCGCGCTGCATCGCGCTCGGTGCGCGCCAGGCGCGGCCGGGTG
AGTTCAGCGAACGGGCGTTCCTCAACGGCAAGCTGGACCTGGCCCAGGCCGAGGCCATCG
CCGACCTGATCGCCGCGGGCGACAACCGTGCCGCACGCGCGGCGCGTCGTTCACTGGATG
GCGTGTTCTCGCGCCGCATCGATGCGGTGGTCGAGCAGCTGGTGCTGCTGCGCATCCACG
TGGAAGCGGCCATCGACTTCGCCGACGAACCGCTGGATACCCTCGGTGGCGCGCAGGTGC
GGCGTGGGCTGGAACAGGCGCGCAGCGATCTGGCCATTCTGCGCCGCGATGCCGAACGCG
GCCGTCGCCTGCGCGATGGCCTGCACGCGGTGCTGATCGGTCCGCCGAATGCGGGCAAGA
GTTCACTGCTCAACGCGCTGGCCGGCAGCGAACGCGCCATCGTCACCGACATCGCCGGCA
CCACCCGCGACACCCTGCGCGAAACCATCCGCCTGGATGGCCTGGAGCTGACCCTGGTCG
ACACCGCCGGCCTGCGCGACGGCGGCGACGCCATCGAACGCGAAGGCATGCGCCGCGCCC
ACGTGGAAATCGAGCGCACCGACCTGGCGCTGATCGTGCTGGATGCGCGCGATCCGGCGG
CCGGTGAAGCGGCGCTGGGCGAGGCCGTGGCGGCGGTACCGCACAAGCTCTACATCCACA
ACAAGTCGGATCTGCTGGCGGCGCTGCCGTCGCTGGATGATCCGGATCGGGTGTTCGTTT
CGGCCGCCACCGGCGCCGGGCTCGACGATCTGCATGCGCGCCTGCGTTCGATTGCTTCGG
CCGGTGCCGGTGAGCAGGTGGACGGCGAGTTCTCCGCGCGCACGCGCCACGTGGATGCGA
TTGAACGCGCGCAGGAACATGCGCAGCGCGCCGATGGCGAGCTGGCGCACGAGCACCTGG
AGCTGGCCGCCGAGGAACTGCGGCTGGCCCACGATGCGCTGGGTGAGATCACCGGGCAGA
TGAGTGCCGATGATCTGCTGGGGAGGATCTTCTCCAGTTTCTGCATCGGCAAGTAACTGT
AGAGCCGAGCCCATGCTCGGCTGTTCTGCCCGTCAGCCGAGCATGGGCTCGGCTCTACAG
GGACTGGCTTCCCCCACCTGTCACATTGCCGCCGCATACTGACGCCCATCACATACCGCT
TGGGGAAGTCGCAGTGAAGTCGTGGGGTTGTGCGTTGCTGTTGTCGCTGGCCGTGGCACC
ATCGGTGGCCATGAGTGCTGAATCCTCCACCCCGGCCGTGCCCAAGGTGTCGGTCTACGG
CCATCGCGGGGCAAGCGCACTGCTGCCCGAGCACACCCTGGCCTCGTATGCGCAGGCCAT
CGCCGATGGCGCCGACTACATCGAACCGGACCTGGTGATGACCCGGGACGGGGTGATGGT
GGCCCGCCACGAGAACGAGATCGGCGGCACCACCGACGTCGCCTCGCATCCGGAGTTCGC
CAACCGCCGTACCCGCAAGGTGATCGATGGGCAGCAGGTCGAGGGCTGGTTCACCGAGGA
CTTCACCCTGGCCGAGCTGAAGACCCTGTACGCCCGTGAGCGCCTGCCGGAGCTGCGCAG
CACCGCCTACGACGGCCAGTTCCGCATCGCCAGCCTGGACGAGATCCTGGCCTTCCTGGT
GCAGCAGGCCGGGCGCGCCAACCGTGGCATCGGCCTCGTGCCGGAGATCAAGCACCCGAC
CTATTTCCAGTCCATCGGCCTGCCGATGGAAGACAAGCTGCTGGCCGCGCTGCGTGGCAA
CGCGTACACCAATGTCGGCCCAGTCACGATCCAGTCGTTCGAGACCGCCAACCTGCGCTA
CCTGCATGGCAAGATCGGCCGGGGCAGCAACATCCGCCTGCTGCAGCTGCTGTGGAAGGG
CGATACCCAGCCGGCCGACATCGCCAAGGCCGGCGGCACGCTGACCTACGCACAGATGAT
GGCCCCGGCCGGGCTGAAGGACATCGCCGGCTACGCCGATGGCATCGGCCCCGAGCTGCG
TTCGATCATTCCGCTGGATGCCAAGGGCGCGCTGGGCACGCCGACCTCGCTGGTACGAGA
TGCGCACGCGGCCGGCCTGATGGTGATTCCGTACACCTTCCGCCCGGAGAACCATTTCCA
GCCCAGCAACCTGCGCAAGGGCGCCGACAACGCGCGCAACGTCGAAGGCTCGATCGCCGA
GATGCGCGCCTACCTGGCGACCGGCATCGATGCCTTCTTCACCGATGATCCGGCGCTGGG
CCGGCAGGCGGTGGATGGGATGGGCACAGCGGGGAACTGAGCGATCAACGCGCCGGGCAT
GGCCCGGCGCTACCCGGGGGCCGGTGTGCTCTGGTAGGTGCCAACCTTGGTTGGCACGCA
ACAACCGCGCCGACCAAGGTCGGCCACTACCGGTTCATGAGGTTGCCGGCCAGCGGCCGG
CACGACCGTCCCCTCAACCGCGTGGCTCGTCCGGCCGGCGGAACGGGATCACCACGTAGT
CCTGGCCCTCGCGCGGCTGCCACAGCACCGGCACGCGCTGCGGTGACGGCGGCTCCAGCT
CGTCGTCGGCCAGCGGCTCGGCCTCGTCTTCTTCGTCTTCCCAGCTGTAGCGCTGGCGCG
GCGGCAGCGGATCGGCGTTGCGGAACAGCAGCGCGGCGATGATGCCGGCGAAGGCGCCGC
CCATGTGCGACTGCCAGGACACGCCATCGGCATGCGGCAGGATGGTCATCAGCATGCCGC
CATAGAACAGCATGCCGATCAGGCCGGTGGCGATTGCCGCACGGTCGCGGCGCAGCAGGC
CGAGGCTGGCCAGCAGGAACATCAGGCCATGGGTCACGCCACTGGCACCCAGGTGCACGC
TGCCCGGATTGCCCAGCATCCACGCGCCGAGGCCTGAACCCAGCCACAGCAGGGGCAGGG
CGCGCACGGTGGCTTTGGGATACACACTGCCGGCCAGGGTGCCGAGGATCAGGATGGCGA
TGCTGTTGGCGGCGATGTGCTCGACCGAGGCATGCAGCATCGGGCCGCCGATCAGGCCGA
GCAGGCCCTTGGCTTCCAGCGGCGCAACCGCCCACGGTCGCCAGTCGAACGTGCCCTGCA
GGGCGAACACGGCCACCAGCACCAGCACGGCCGCCAGGCTGACATTGAACGCCCGCAGGA
TGCGCGAGCGGTCATTGCGGGGGGCCCGCACGTCGCCGGCGGGCAGGGGCGTGTTGTTGT
CCATACCTCAGCAATGGCGGTGGCTGGCGCGAAACCAAGGCCACTGTTGCGGGAGAGTGG
GTGCGGCTGGCGGGACAATCCCGCCGGCCGCGTCTTCCCACCGCTCAGGCTCAGGCGTGG
CCCGAGCCTTCCTTCGGCGGGTACTTCAGGCTCAGCACCACGGTGGCGGCGATGATCACC
GCGACCACGCCCAGCGACACCGGGGTCGGGATCTTGAACAGGTCGATGATCATCATCTTG
ATGCCGATGAAGGCCAACACCAGCGCCAGGCCGTACGGCAGCAGGTGGAAGCGGTCGGCC
ATGCCGGCCAGCAGGAAGAACATCGCACGCAGGCCCAGCACCGCGAACACGTTGGAGGTG
AGCACGATGAACGGGTCGGTGGTGATCGCGAAGATCGCCGGGATGCTGTCCACGGCGAAG
ATCACGTCGGTGACCGCGATCAGGATCAGCACCGCGAACAGCGGGGTGAACCAGCGCACG
CCATCGCGCGTCACGCTCAGCGCATTGCCGGCGTAGTCCGGCAGCAGGCGCAGGTGCTTG
CGCATCCAGCGCAGGGCGGGGTTGGCTTCCAGATCCGGTTCCTGGCCGGCGGCGAACCAC
ATCTTCCAGCCGGTGAACAGCAGGAAGGCACCGAACACGTAGAGCAGCCAATGGAACTGG
CTGATCAGCACGCTGCCGGCGAAGATCATGATCGTACGCAGCACGATCGCACCCAGGATG
CCGATGATCAGCACCTTCTGGCGCTGCTCCTCCGGTACTGCGAAGTAGCTCATGATCATC
AGGAACACAAAGATGTTGTCGACCGCCAGCGCCTTCTCGACCAGGTAGCCGGTCAGGAAT
TCGAGGCCGACCTTGTTGGCCACCACCTGGCCGGCGGTCTCATTCAGGTAGTACCAGAGG
CCGGCGTTGAACAGCAGGGCCAGCGCGACCCAGCCGATCGACCACCACAGGGCTTCCTTG
AAGGTGACCTTGTGCGGTCCACCATGGCGCATCAACACGAGGTCGACCAGCAGGGCGATG
ACCACCACCGCTGCGAAGCCGCCCCACAACCACACGTTACCGATCGTCTGCATTGGGAAT
GTCCGTTGGAAAGATGAATGCCAGGCCGGACGGCGAGGATCTGCAACGGAGGATCGGGAG
GGGGATCCAGGGACAGAGCTTCGCCAGTACGGCGAAGGTCTCGCTCGCAGTTCCAGTCGG
CTGGAACTGCCGTTGCACCGGAGCCTGCGGGCTCGAAATGACGGCGACAACGTCTGGGAG
CTACTCCCCTTCTGGCGCCGATTCTGCCGTCTGGCTGGGCCGCCGTCAAATGGGGGACGA
GGGGTCGGATCCCCGTAGGGGCTCTGACCCCATTCCCGAGCCCGTTCCGGCCTGGTGGGT
GCCAACCTTGGTTGGCACGCCGGCGAGGGTCAGAGCCCCTGCGGGGATCTGACCCCGGCG
CCCGGTTTACAATGGGTGGATGAATACCCCCCTTCCGATTGTCCGCCTCAAGAATGCGTG
GCGCTCCAGCCACCCGTGGATCTTCCAGAAACTGGTCGAGAAGCCGACCGTCCGGCCCAA
GCCCGGTTCCATCGTCGACGTGGTCGGCATTGATGGCGAGTTCATTGGCCGCGGGTTCTA
CAACGGGCATTCGCGCATTGCCGTGCGCATCCTTGAGACCGACCAGAACGTGCCGGTGGA
TGCCGGCTGGTTCTCGCGCAAGATTGCCCAGGCGGTGTCACTGCGCCGTGAGGTGCTCAA
GCTCGACGCGGTCTCCGACGCCTGGCGCGTGGTGCACAGCGAAGGCGACGGCCTGTCCGG
CCTGGTGGTGGATCGCTACGGCGACCTGGTGGTGGTCGAATTCTTCGCCGCCGGCATGTT
CCGCCACCGCGAGTGGATCTACGACGCCCTGCGCGAGCAGTTCCCGGGTTGCCGCTTCCA
CAGCTTCGCCGATGAGCACGTGCAGAAACAGGAAAGCTTCGATTTCCACGGCAATACCAC
CACCGAAGCGTCGGTGATCACCGAGTACGGCATCAAGTTCCGCGCCGACCCGGCCGGTGC
GCACAAGACCGGCTTCTTCGCCGACCAGCGCGAGAACCGCGAGTGGCTGAGCCAGCAGGT
GGAAGGCAAGCGCGTGCTGGACCTGTGCTGCAACACCGGCGGTTTTGCGGTGTACGCGGC
GGCGCGAGGCGCCTCGGAAGTGGTCGGCATCGACATCGATGAAGACGTCATCCAGATCGC
CAAGGGCAATTCGCGCCTGAACAACGTGCGCCCGAAGTTCGTCCAGTCCGACATCTTCCC
GTGGCTGCGTGATGCGGCCAATCGTGGCGAGCAGTACGACGTGGTGATCCTGGACCCGGC
GAAGATGACCCGCGACCGCGACCAGGTCATCACTGCGCTGAAGAAGTACCTGGACATGAA
CAAGCTGGCGCTGGGCGTGGTCAAGCCGGGCGGCCTGTTCGCCACGTTCTCCTGCACCGG
CCTGGTGGCCGAGGACCAGTTCCTCGACATGCTGCGCCGCGCGGCGTATTTCTCCGGCCG
CACGATCCAGATCCTGAAGGTGGCCGGCGCCGGTCCGGACCACCCGTTCATGGCCCACGT
GCAGGAATCGCGTTACCTGAAGGCCGTGTTCTGCCGCGTGGTGGACTGACCGCGTCACTG
CCGATCTCTGTAGAGCCGAGCCCACGCTCGGCTGATCTGTCTGGCAGCCGAGCATGGGCT
CGGCTCTACAAAAAGGCCGGGTGCGGCGCTATGGTCGGGCTCTTCCCAATGCCGGTGAGA
GCCCATGCCATCGTTGCGCCACCTGTCCGTCGTGCTCGCCGTGGCGCTGTGCGCGCCGCT
TTCGGCTCACGCCATCGAGTTCAGCGCCGAGGAACTGGCCCGTGCCAAGGCGCTGCAGCA
GCGCCTGGTCACGCTCGACAGCCACCTGGATACACCGGCCAACTTCGGCCGCACCGGCTT
CGACATCGAGCAGCGCCACGACCGCAACGCGCTTTCGCAGGTGGACTACCCGCGCATGGT
CGAAGGTGCGCTCGATGGCGGTTTCTGGGCGATCTACACCGACCAGGGCGATCGCAGCGC
AGCGGCCCACCTGGCCGAGCGTGACCACGGCCTGCAGCGACTGCTGGAAATCCGCGAGAT
GCTGGCGGCCAATCCCGCGCGCTTCGCGCTGGCACTGACCGCCGATGATGCGGCGCGGAT
CAAGGCCGCCGGCAAGCGCGTGGTCTACATCAGCATGGAAAATGCCAGCCCGCTGGTGGA
AGACCCGAGCCTGCTCTCGTTCTACCACCGCGCCGGCCTGCGCCTGCTCAGCACCGTGCA
CTTCGCCAACAACGAGTTCGCCGATTCGGCCACCGATCCCAAGGGCGCGGAGTGGAAGGG
CCTGAGCCTGGCCGGCAAGGAGCTGGTGCGGCAGGCGGTGAAGCTGGGCATCGTGATCGA
CCAGTCGCATGCCTCGGACGCGGTGTTCGACGACCTGCTGGCGATGATGCCGGTGCCCTT
CGTGCTGTCGCACAGCTCGGCCAAGGCGGTCTACGACCACCCGCGCAATCTTGATGACGC
GCGGCTGCGCAAGCTGGCCAAGGCCGGCGGCGTGATCCAGGTGAACGCCTATGGCGGCTA
CCTGATCGACACGGCGAAGACACCCGAGCGCAAGCAGGCCGAAGAAGCGCTGAGCAGGCA
GCTGGGCGGCTGGGAAGGGATGGGCATCGAGCAGGGCGTGGCCCTGCTGAAAGCCGAACA
GGCACTGGACCATGAACACCCCGTGCGGCATGCCAGCCTGGACGACTTCTTCGCCCACTT
CGAGCACATCCTCAAGGTGGTCGGCCCCGAGCACGTGGGTATCGGCCTGGACTGGGATGG
CGGCGGTGGCCTGAGCGACCTGCCCGATGTCAGCCAGCTGCCGAAGATCACCGCCTGGCT
GCTGCGCAAGGGCTATACCGAGCAGCAGATTGCCGGCATCTGGGGCGGCAACCTGCTGCG
GGTGATGCGCCAGGCGCAGGATTACGCCGCAAAGCAGGGCGGTTGAAACGCCCTGCGATG
GTGCCGGCCAGCGGCCGGCATCGCCCCTATCAACAGGATTCGGGTTGCCGGCCAGCGGCC
GGCACTACCGGTGATCGGTCTATTTCGCGATCAGCGCATGGCGTCGGCTGTACAGCAGGT
ACAGCACCAGGCCGGCCACGTTCCACAACAGGAAGTACAGCTGGGTGGTGTGCGGCAGGC
TGATGAACAGGTAGATGCAACCCAGCGCGGCCAGCGGGCCAACCACGAAGGCCAGCGGCG
TGCGGAACGTGCGCGCGCGGTCCGGCTCGCGCAGGCGCAGCACCACCAGGCAGACGCCCA
CTGCAGTGAACGCGGCCAGGGTACCGGCATTGGCCAGCGCGGCGATCTCGTCCAGGCGGG
CCACGCCGGCCAGCGCCGACACCACCACCGCAGTGAACAGTGTGGTCGCCACCGGCGTGC
CGGTACGCGCGTTGACCTTGGACAGGCCACGCGGCAGCAGGCCGTCGCGGCTCATCACGA
AGAAGATGCGGCTCTGGCCGTACAGGAAGGCCAGCAGCACGGTCGGCAGCGCGATGATCG
CAATCACGCCGATCACCATCGCCGCTGTCGGATGGCCCAGCTGGCGCATGATCAGCGCCA
GCGGCTCGGCGCTGTGCCCGAACACGGCGTAGCTCATCGCACCCACTGCGGCCAGCGCCA
CCAGCACGTAGACGATGGTGCAGCCGATCATCGAACCGATGATGCCGATCGACAGGTCAC
GGCCCGGGTTCTTGGTCTCCTCCGCAGCAGTGGAGATCGCATCGAAGCCGTAGAAGGCGA
AGAAGATGATCGCCGCTGCCGCCATCACGCCGTGCTCGACGCCATCGGGGCCCATCGACT
TGGCAAAGCCATACGGCATGAACGGCTGCAGGTTGGCGCTGTCGAACGCAGGCAGGGCCA
CGGCCACGAAGATCGCCAGCGCGATCAGCTTGAACACCACCAGGATGGCATTGAGCGTGG
CGCTTTCCTTGGTCCCGGCCATCAGCATGCCGGCCACCAGCCAGGTGATGATGATCGCCG
GCAGGTTGATCATGCCGCCTTCCACGTGCGGGCCGGCTGCCAGCCAGGCCGGCAGGTGCA
CGTTCCAGCCGAACTGGGTGTGGACCCATTCGAGGAAGCCGACGAAGTAGCCGGACCAGC
CCACCGCCACCGTACTCACCACCAGCGAGTACTCCAGGATCAGACTCCAGCCCACCACCC
AGGCAAACACCTCGCCCAGCGCACTGTAGCTGTAAGTGTAGGCACTGCCGGCGGCCGGCA
TCATCGTCGACAGCTCGGCGTAGGACAGCGCCGCGCAGGCGCAGACCGCACCGGCGATGG
CGAAGGAGATCAGCACGGCCGGGCCGGCCAGGTTGGCACCGACGCCGATCAGCGTGTAGA
TGCCGGTACCGACGATGGCGCCAATACCCAGCGCGATCAGGTGCGGCCAGCTGAGCGTCG
GGATCAGACGCCTGCCGGCTTCGTGGACGGTGACGGAATCTAGGGACTTGCGCCGGAACA
GGGACATGCAGGCCTCGGAAGGGGTGACTAAGAACGACAAGTTCCCGAGTGTGACCGAAC
GCAGCGCAGCATTACCACTGACGGGGGTCATGCATGGCGGGGCACGCGCTGCGCCCCGGC
CAGGCTGCCGGAATCGGCATAATCCGGCGGCAGCCACCGGTGTACGTTCGTCCCGGCCCC
CGCTAGGACTCGATGTTGGCCATGCCGCTGTCCGAATAGCGTTCGCCGGCCGCGGCATGC
AGCGGGAAGGCCGCATCCAATGCGTCCAGCGTGGCCGCATCCAGTTCCACCTGCAGTGCA
GCGAGGTTCTCGTCCAGCCGTGCCCGCCGCGTCGTGCCCGGGATCGGCACGATGTGCCCG
CCGCGCGACAGCACCCAGGCCAGCGCCAGCTGCGAGGCGGCGATGCCGCGCTCGGCGGCC
AGCGCCTGCACGGTGTCCACCAATGCCAGGTTGCGCTGGAAGTTTTCGCCTTCGAAGCGG
GGCGAGGTGCGCCGGTAATCGTCGGCGTCGAAGTCGTCCGGGCTGCGGATGGCGCCGGTC
AGGAAGCCACGGCCCAGCGGCGAATACGGCACGAAGCCGATGCCGAGCTCCGCCGTGGTG
GCCAGCACTCCGTTCTGCTCCGGCTCGCGCGACCACAGCGAGTACTCGCTCTGCACCGCC
GTGATCGGGTGCACCGCATGGGCGCGGCGGAGGGTGGCCGCCGAGGCCTCGGACAGGCCC
AGCCAGCGCACCTTGCCCTGTTCCACCAGGCGTGCCATGGCACCCACGGTGTCCTCGATC
GGCACGGTCGGGTCGACGCGGTGCTGGTAGTACAGGTCGATGTGGTCCACGCCCAGGCGG
CGCAGGCTGGCCTCGCAGGCGGCCTGCACATAGTCCGGGTGGCCGTTGATCTGCCGCGCC
TTCGGGTCAGCCGGGTCCAGGCCGATGCCGAACTTGCTGGCCAGGAACACCTGGTTGCGG
CGGCCGGCAATCGCGCGACCGACCAGCACCTCGTTGGTGTGCGGGCCATACACATCGGCG
GTGTCGAGCAGGGTCACGCCACGGTCCAGCGCGTGCCGGATGACGGCAATGCCGTCATCG
TCACTGCCGCGGCCGCCGTAGTACGCGCTCATGCCCATGCACCCCAGGCCGAGGGCGGAC
ACGGTGGGGCCGGCGGGGCCGAGAGTACGGGTCTTCATGTGGATCTCCTTGGGGAAGGCG
CCACGTCTGGATGGGCAGTGGCGAGGGGCACAGCATCCTCCACGCCATCATGTGGATAAA
CTGCGTGTCACCGGACTTACCTTGAAGGCTGCCTTCACAATGGATGCCTCCGTCCCGCTC
ACTGCTGTGGTCGCTTTCGTCCACGTGGCCGAGCACGCCAGCTTTACCCGCGCCGCCGAT
GCCCTGGGTGTGTCGACCTCGGCGCTGTCGCAGAGCGTGCGCGCGCTGGAAGCGCGGATG
GGCGTGCGGCTGCTGCAGCGGACCACGCGGCGGGTCAACCTGACCGAGCACGGCGCGCGT
TTCCTGCAGCGCGTGCGCGGCGGCCTGGACCAGATCGACCAGGCATTTGCCGAACTGGAC
AGCGCGCGCTCGGTGCCTGCCGGGCGGCTGCGCGTGACCCTGCCGCGCATCGTCGCCGAT
CGCATGGTGCTGCCGCGGCTGCCCGACTTCCTTGCGCGTTACCCGCAGGTGCAGGTGGAA
CTGTGCGTCGACCCCGCGCTGACCGATCTGGTGGCCGAGGGCTTCGACGCCGGCATCCGC
CTGGGCGAATCACTCGCACAGGGCATGATCGCGGTGCCGGTCGGGCCACCCGAGCGGCAG
GTGGTGGTAGCCACGCCGGCCTATTTCGAACGCCATGGCGTGCCGCAGACCCCGCATGAC
CTGCAGGGCCACGCCTGCATCGTGCACCGGCTGGCCAACGGCCGGCTGATGCCCTGGGAG
TTCAGCCGCGACGGCCACGACCTGGACGTGCAAGTGAGCGGGCGGCTGGTGTTCAACGAT
GCCGGCGTCGCCCATGGTGCCGTGCTGGCGGGTCTGGGAATGGCCCAAGGCTTCGCCTCG
TTGATGGCCGACGACATCAACGCTGGGCGACTGCAGAGCGTGCTGCAGGACTGGCAGCCG
CCATTCCCCGGCTTCCACCTGTACTACCCCGCGCGTGAGCAGATGGCGCCCAAGCTGCGG
GTGTTCATCGACCACCTGCGCGCGGAGATGCACGACCGGTAGATGCCAACCTTGGTTGGC
ATGCTTCAATCGACCACGCGCGCCGCTACGCCTCCCGGCCAATGGCAGCCATCCTCCTGC
CACGCCTGGCTGTCATCGTGGAAGGTGGTGCGACGGCCATCACGGGCGCGTTCGTAGCTC
AGATCCAGTACCAGCGCGCCCTGCGTGCTCAGCAGGTAGCGGCCGTTGAGGCGCCCGTCG
ATGCGCTCTTCCCACACGCTGTCGAACTGGTACGGGCGATCCTCGGCCAGCACCGTGGTC
TCCATCGAGATCCGGTGCAGGGGCAGGCGCTCGCGCTGGCCGGCGTAACGCACGTCGGCC
CGGCCGTCTTCCAGCCAGCGCCATTCCAGGTGGATGTTGTCGTTGCGACCGCCCGTCAGG
CAGCGATGGTCCTGCACGGTGCCGGCAGAGGCGGCACCGGCCAGCAGCAGGGTCATGCCG
AGCAGTGGCAGCCGCCCGTTCATCCGTTCAGCCCCAGGCGGATGCCGAACCCCACCAGGA
ACAGGCCGGCCACGCGACGCAGCGCATCGCTGATCCGCGGGTGCTGGATCAACCGGCGGC
GGGCCAGGTTGCCCACGCCGATCAGCATCGAGCAGTAGGCGATACTGACCACCAGGATGA
TGCCGGCCAGCGCGGCGAAGGTGGCGATGCCCTGGTGTGCCTTCGGATCGATGAACAACG
GCAGGAAGGCCATGTAGAACAGGATCGCCTTCGGGTTGAGCAGGCTGACCAGGATCGCCT
GCTGGAAGTAGCGGCCGGGTTGCATGCGGATCGGGCCGGCGTCGCCGCCCTCGTGCTTGG
GCGTGCGCAGCAGGCTGATGCCGACCCACACCAGGTAGGCCGCGCCGAGGTACTGCACGG
CGTGGAATACCAGAGGATTGGCCTTCAGCAGTGCGGCCACGCCGGCCAGCGCCAGCCACA
TCAGGATCTGGTCGCCGACCAGCAGGCCGGCCAGTGCGGTGTAGCCGCCGCGCACGCCGC
CACGGCCGGTGGCAGTCAGCAGCGTGAAGGTACCGGGACCGGGCAGGGCGAGAAACACCA
GCACGGCGACCAGAAACGTCCACAGGTCCTGGATGCCCATCCACGGCATGGCGGTGCTCT
TCTGTTACGGGGGGCCGCCATTGTCGGCCAGCGCTGCGGCGGGCGACAGGGGGCCGGTGG
GGCCAACCGGCATCCCGGACAGCAGCGGTTGCAGGTGCTGGCGCAGCTGCGCGTGCAGCT
GCCGCACGGCGGGTGAGAACTGCTTGCGATGCGGGCACACCAGCTGCAGCGGGATGCTGC
TGCCAACGCCGTCCAGCAGCACCTGCAGGCGCCCGGCCAGCACATCCTCGCGCAGGTCCA
GCCAGGACTTGTAGGTGATGCCTTCGCCGGCCACGGCCCAGCGCCGCACCACGTCGGCGT
CGTCGCAGACCAGCGGGCCGCGTACCGGAACCACGCTGCGGCGCCCGTCCACCTCGAACG
ACCAGCGATCGTAGGCGCGGCCATTGAGTTGATAGACCAGGCAGTCGTGCTCGCGCAGAT
CCTCCAGGCGCGTGGGCGGGCCACGCCGCTGCAGGTAGCCGGGCGAGGCGGCCAGCACGC
GCCGGTTGCCTTCCAGCAGGGGCAGGGCTACGTAGTTGGCGTCATCGAAGTGGCCGATGC
GGATGGCCACGTCGACCGGTTCGCGGAACACGTCGGCGACCTCGTCGGACAGGCGCAGGT
GCAGGCGCAGTCGCGGGTGCGCGGCGCGGAACGCGCTCAGCCAGGGCAGCAGCAGGTTGC
GGCCGAAGTCCGACGGCGCCGACAGCTGCAGGATGCCGTGCAGCTCGGTGTCCTCGCCCT
GCACGCGGGCCTGGCCTTCGCGCAGGGTGGCCAGCACCTCCTGCGCATACGGCAGGTAGA
GCGCGCCCTCGCCGGTCAGGCGCAGGCTGCGGGTCGTGCGCACGAACAGGCGCAGGTCCA
GCTCGCGCTCCAGCCGTGCCACCGCCGCAGCGACCTGCCCGGGCAGCAGGTCGGCCTCGC
GGGCGGCCTGCGAGAAGCTGCCCAGCGCGGCAGTGCGGACGAACAGCTGCAGATCGTCGA
AGCGGATCATCTTCATCGCCAGAGTGAAAGTGCTGCCCGATTCTGCGCCTTTCCGAGGGA
GCGCGCGCGGCGCAACCTGTCGCCTCCTTCCCCACTGGACCGCTGCCATGCGCGCCATTG
CCTATACCCACGCCGGCCTGCCGATCGATGATGCCCGGGCCCTGATCGACATCGAACTGG
AGCTGCCGCAGCCCGGCCCCCGCGACCTGCGCGTGGCGGTACGCGCGGTGGCGGTGAACC
CGGTCGACACCAAGGTCCGCCGCGGCGTGGCCACCGATGGCCCGCGCGTACTGGGCTGGG
ACGCGGTCGGCATCGTCGACGCGGTGGGCAGCGAGGTGACCCTGTTCCAGCCCGGCGACG
CGGTCTACTACGCCGGCGTCATCGACCGCCCGGGCAGCAATGCCGAGTACCAGCTGGTGG
ACGAGCGCAGCGTCGGGCGCAAGCCGGCCAGCCTCGATGATGCCGCCGCCGCGGCGCTGC
CATTGACTGCAATCACCGCCTGGGAGCTGCTGTTCGACCGCCTGCGCATCCCCGAGGGTG
GTGGCGAGGGCCAGACCCTGCTGGTGATCGGTGCTGCCGGTGGTGTCGGTTCGATCCTGG
TGCAGCTGGCGCGGAAGCTGACCAGGCTGACCGTGATCGGCACCGCCTCGCGTCCGGATA
CCCAGGACTGGGCATACGCAATGGGCGCGCACCACGTGATCGACCACCGCCTGCCGCTGG
CCGAGGGACTGGCGCGGCTCGGCATCAGCGAAGTGCAGCATGTGGCCAGCCTGACCCACT
CCGACCAGTACTACGCGCAGATCGTGGAACTGCTGGCGCCGCAGGGCCAGCTGGGGCTGA
TCGATGATCCTGGCCAGGTGGACGTGATGGCGCTCAAGCGCAAGGCGTTGTCACTGCACT
GGGAGTCGATGTTCACCCGGCCGCTGTACCGCACCGCCGACATGCAGCGCCAGCACGACC
TGCTGAACCGCGTGGCCGAGCTGATCGACACGGGCGTGCTGCAGACCACGCTGGGCGAGC
ACTTCGGGCGCATCGACGCGGCCAACCTGCGGCGCGCCCACGCGCTGCTGGAGAGCCACC
GCGCCAAGGGCAAGATCGTGCTGGAAGGCTGGTAAGGCCGGATCGTTCCCGCACCCTTGG
GGTCAGATATCTTTCCCGGGAAAGGATCTGACCCCTGCCTCAGGCCACGCCGTTGTCGAC
GTGTTCGGCGAAACCGGGCTGCTGGCGCAGGCGCTCGAACCAAGCGCCCACGTGTGCCAG
CGCCGGCTTGTGGCCCGGTGTGCTGCGCCAGCGCTGGGTCGACAGCCCGAGCACGATGTC
GGCGAGGGTGAAGGTGTTGCCAGCGGCGTAGCCGCCAGCGGCCAACTGGGCATCAAGCAC
GCCCATCAAGCCGTTCCACTGGACCAGGCTGGCCTCGGCGCGGGCATCGTCCGGGTAGTC
CGGATGCTGGCGCACGCGTGCCATGAACACGTGCCGCCAGGCACTGTTGAGGTCGCTGGC
CTGCCAGTCCATCCATTGTTCGACCCGCGCACGATCCTGTGCCGCGCGGGGCAGCAGGTC
ATCACGGCCAGCGCGTACGGCCAGGTAGCGGCAGATGCTGTTGGATTCCCACAGCACGAA
GCCGCCATCGCGCAGCACCGGCACCTGCCGGTTCGGGTTCAGTGTGGCCAGCAGGTCCGT
CGGCGGCGCTGGCTCGTGGTGAAGTGGCAGGTCGAGGCCGGCGCACAGCCAGAGCACCTT
GCGCACGTTGATGGAGGTGGGTTTTCCGTACAGAGCGAGCATGGGGGCTTCCGGGGCAGA
CCGACCCAGCCTAGCGCAGCGGGGCTAAACTGATCGCATGAATATCGAAGTCCTCTTGAT
CCTGGCAGTGGTCCTGCTGCTGGCGACCCTGGTCGCGCTGGTGCTGCTGTGGCGTCGCAG
TGCTGGCGGTGCACCCTCCGACGAACTGCAGCGGCTGCTGGACAGCGAACGCGAACAGCA
TCGCCTCGCCCTGGTCGATGCCGGCCAGCTGCGCGGCCGCCTCGATGCGCTGAGCGCTGA
ACTGGAGAACGAACGGAGCCGCAGCCAACAGCACGCACAGGCCGTCACTACGCTGACCGC
CCGGGTGGAGCGCGAAGCAGCGCTGTCGGCCAGTCGCGAAGCACAGCTGGCCGAACGTGA
AGCGGCCCTGGCGCAGGCGCGCGCTGCCGTTGCGGAGACCAGCAGCGAGCTGCAGCAGGC
GCAGCAGCGCTACCAGCAGTTGCACGGTGAACATGCCCGCGCGGTGGCCAATCTGCAGCA
CTCCGAACGGGCCAGTGCCGAACTGCGCAGCTATCTTGATACCGCCAAGGAAAAGCTGTC
GGGCGCCTTCGCCGAACTGGCGGGCAAGGTGTTCGACGAACGCGGGCAGCAGTTCGAGAA
GAACGTGCGGCAGGCGACAGTGCAGTCACGCGCGGACATCGAGGGGCTGCTCAAGCCGTT
CGCCGACAAGCTGGGCGATTTCCGCACCCGCGTCGATACGCTGTATGGCGAGGAAGCGCG
GCAACGCGCCAGCCTGCTGGGTGCGGTGGGCGAACTGAAGACGCTCAACCAGGACATGGC
GGCGCAGGCATCGGCGCTGACGAATGCGCTGAAGGGCAATGCCAAGGTCCGCGGCGACTG
GGGCGAGCTGATGCTCGACAACGTACTGCGCGGATCGGGGCTGGAAGAGGGCGTGCACTA
CCAGCGGCAGAAGCATGCCGTGGATGACGAAGGTGCGCGCCTGCGACCGGACGTGGTGGT
GCAGTTCCCCGACGAACGCAGCGTGGTGATCGACAGCAAGGTGAACCTGATCGCCTGGCA
GGAAGCCATGAATGCCACTACCCCGGAGCAGTCGGAAGACGCGTTGCGCAGGCACGCGGT
TGCGCTGCGCCAGCACGTTAAGGACCTGGGCGAGAAGAATTATCCGAAGGCGTTGGGCAG
CGAGACGCTGGACATCACCATCGCCTTCGTTCCCATCGAGGGTGCCTTGTCAGCCGCACT
GGGCGCCGATGGCAGCCTGCAGGCGTTCGCCTTCGACAACCGCGTGGTGTTCGCCTCGCC
CAACACCCTGATGGCGCTGCTGCGCGTGGCCGAGCGCCTGTGGACGCGCGACAAGGTGCA
GAAGCAGGCGCTGAAGATCAGCGAGGCCGGCGGTCTGGTGCTGGACGCCCTGACCGGGTT
CCTGCAGGACTTCACCGCCATGGGCAAGAAGCTGGACGATGCCGGCAAGGCCTACGCCGA
TGCGCGCAATCGCCTGATCGATTCGCCGCAGTCGGCCATCAGCCGCGCCCGTCGGCTTGC
CGAACTGGGCAGCAAGGCCAAGCGCGCGCTGCCCCCGGAGCTGACCCCGGACCCGATGCA
GCAGCTGGGCGCGCCGGAGGACGACGAGGACGGCAATGCGGGTTGACACGTCCCGTGCAC
CTGCGCCTGGCTATGCTGGGCACCCTGAGTCCGTGGCGGGTATCGACATGCGCTTGCGCT
CCTGTGCCGTTCTTGTCCTGGCAGCGTTGCTGGCTGCATGCAGCAGCACGCCCCCGGTCG
CCGACACGACTACGGCCGCTCCTGCGCCGGAAGCCAGCGAGGCCTACCGCGAAGCACGTG
ACGTCGACTGCCAGGCCGCTGGCGGCACGCTGCAGCGGCTCGGCCGCCTGCAGCGCGAGC
AGTGCGTGATTCCCTATGCGGACGCCGGCAAGGCCTGCAGCCGCAAGAGCGACTGCACGG
GCCAGTGCCTGGCCGGAGCCGAGGTGGCCGCCGGCAGTGCCGCCACCGGTACCTGCCAGC
GTGATGTGCGCCAGAACTTCGGGTGCCGCCAGCGCATCGATGATGGCAAGGCGCAGGGCA
CGATCTGCGTGGACTGAATCCTGCCTGTAGAGCCGAGCCCACGCTCGGCTGCCATACCAT
CAGCCGAGCATGGGCTCGGCTCTACAACAGCGCGCGCGGCGCTATGCTGGTGGGCCATTC
CCCGCCGTAGCCGGAGCCCCCGCGTGAGCACCCCGATCCAGGACATTCCCCTCACCACCA
TCGACGGCCAGCCGTCCTCGCTTGCCGACTACCAGGGCAAGGTGCTGCTGCTGGTCAACG
TCGCCTCCAAGTGCGGCCTGACCCCGCAGTACGAAGGCCTGCAGGCGCTGTATGCGGAAA
AGCACGCGCAGGGCCTGGAAGTGCTGGGCTTCCCCGCCAACAACTTCCTTGGCCAGGAGC
CGGGCAGCGAGGCCGAGATCCAGCAGTTCTGCCAGCTCACCTACGATGTCAGTTTCCCAA
TGTTCTCCAAGATCAGCGTGGCTGGCGAGGACACCCACCCGCTGTACCAGCAGCTGACCG
CCGCGCAGCCGCAGTCGATCGGCGAAGGCCCGCTGCGTGAGCGCCTGGCCAGCAAGGAGA
TCCCGATCCATCCGGCACCGGCGGTGCTGTGGAACTTCGAGAAGTTCCTGGTCGGCCGTG
ATGGCAAGGTCGTCGCACGCTTTGCCCCGGACGTGGCCGCCGATGACGCGCGCCTGCGCG
AGGCTATCGAGGCCGCGCTGGCGGCCTGAGCACGGCGTGCCAACCAGGGTTGGCACCCAC
CGGAAAAGAAAAACCCCGCCGAAGCGGGGTTTTTCATGCACCGTCGCGCGGCCTCAGTGG
GTCCACTGCGGCATCGGCATCGCATCGACCGGGATCGGCGAATTGGCATCGTCATGGCCG
CGGTCGCGCTTGCTGCGCAGATCGTTCTCGATCTGGTAGTTGCGGCGCTGCATCCAGGCA
TCGCGGACCAGGGCGTATTCGTCCACTGCGGTGTCGCGCAGATCGTCGATCGCCAGCAGC
TGTGCGCGGGTGTCGACCAGCTGCAGGCCCTGCAGGCCGATGCGGATCTTGTCTTCCTCG
ACGCGCCGGATCGGCGACAACGGGATGTCACCGGCCAGGCCGAACACGTCGCGTACGGTA
CGCGGGCCGAAGAACGGCAGTTCCACGTAGCGCGAACGACGCCAGCCCCAGGCACCCAGG
GTCTGGCCGAAGTCTTCATTGCGACGCGGCACCATCGCCTTGCTGGCTGGATCGAACAGG
CCACCGATGCCCAGCGTGCTGTTCATCAGGAAGCGGCCGAGGCTGTCCCACGCATCGGCA
CCACGGCCCTGCAGCAACTGGTTGGTGATGGTCACCGGCGCACGCAGGTTGCTGAAGAAG
TTGCTGACGCCGGTGCGCGCGAAGCGCGGCACCACATGGGTATAGGCGGTGGCCAGCGGG
CGCGCCACGCCGCGGTCGACCGCATTGTTGAAGGTGTGCACCTTGCGGTTGAACGGTTCC
CACGGATCGTAGGCCGCCGCGTTGCCGGTGTTGCCGGTACCACCATAGAGGGCGTCGAAA
TCATCGTCGCCGGCGGCGGCGGTGGACGCTGCGGCCTTCGGTGGGCTGGCCTCTGCGCCC
TGCGGCGCAGCCGTCGGCGCTGAAGCGGTGGGCGCGGCAGGGTTGGCCACGGAGGCGACC
GGAGCAGCGTCGACCCCGCCGGTATCGGCCGTTGCGGCCGGAGCAGCAGGGCCGGGCGCA
ACCACGGTGCTGGCGACCGGTGCATCGCTGCGCGCGGGCTTGCCGGCACAGGCGGTCAGG
GCGGTGGCCAGGAGGATCAGGGGGAAAGTGCGTACGACGTTCATGTCAGCTCGCAGCAGA
AGTAGCGTTGAAATCCAGGTCGGGCGACAGCCGATAGGCTGCGCTCAGCTCGTTGAAGCC
GGCGGGCGCGCCGGAAATGGCCAGCGCATGGCCCGCCTTGCGTGCACGAGCCGCCAGCTC
GGCCAGCAGCGCCAGGCCGGCGCTGTCCACGCGCTCGACCTCACCCAGCTCCAGCCGCGC
CAGCTTGGCCGGCAGGGCCTGCAGCTGCGGCCACAGTGCGATCACCGCGGCACGGTCAAG
CACCCCGCGCAGGCGCAGGGTGTCGCCTTCCAGCAGCGCAAGTGCGTTACTTGCCATTGC
CGGCGGGCCCGGCCTGCATGCTGCCGCTGTGCAGCTCGCTGGCCACCTGCTTGATGCCCT
TCTGGCGCAGCGGGGTATCGAACTGGTTGCGGAAGGTCTGCACGTAGGAGATGCCTTCGA
TGTTGACGTCGAAGATCTTCCACTGGCCGTTCACGTTGCGCATCCAGTATTCGACCGGGG
TCGGTTCGTTGCCGGCGCGCACCAGTTCGGTGCTCACGCGCACACCACGGTTGCCCGGCA
GCGGGCTTTCACCCTTCAGGCGGAAGCTCGGCTTGCCCTGGATGTTGAGCAGGGTCGAAC
CGTAGCGCTGCATCAGGCTGTCGGCCATGGCATCGGCGAACAGCTTGATGTCGGCATCCG
AGGCGCCGCGGGCGTGCGGGCCCAGCACCAGGCGCGCGGCATAGTCGCGATCGAAGGTGC
GGTTCAGTTCGCTGTCGATGTAGCTGCGCAGGCTGGCCGGGTTGCTGCTGAACTCGCTGC
GGCGCTGCTGCAGGGTGGTGAGGATGCGCGTGCTGGCATCGATCACCACCTTGCCGGCCT
GGCCCTGCGCCGCGGCAGCGGCGGGGGCGGGAGCGGTGGCCTGGGCCTGGGCGAGGAATG
GAGTAGCCGCCAGCAGCGCCGAGGCGAGCAGGGCCGGGATCAGTTTCATCTTCATGGTTG
CGGTTCCGTTGCAGGCGCCTGCGCGCCATCGTTGGGCTTCTGGCCTGCGCCACCACCGGC
GCCGCCACTGAACATGTACTTGCCGACCAGCTGGATCAGGTCCACCGCCGGCTGGGTGAA
GACGATCTCGTCACCGGCCTTGAGCACGTCCGGGTCACCGCCCGGCTGCAGACCGATATA
GCTCTCGCCGAGCAAACCACTGGTGAAGATGCCGGCCGAGGTGTCCGCCGGCAGGTCCTT
GACCTTGCTGTCCATGCGCAGGGTCACGATGGATTCGAACTTCACCGGATCCAGGTCGAT
CGAGGCGACCTGGCCGACGGTGACGCCGCCGATCTTCACCGGCGCCTGCTTGCGCAGCTG
GCCGACCTGGGAGAAACGCGCCTTCAGCTCGTAGCCCTGGCTGCCCCAGCTCCAGCGCTG
GTTGGTCGAGGCCACGGCCAGCACCATCAGCGAGGCCAGGGCCAGCAGCAGGAAGGCGCC
GACGGAGAATTCGAGTCTGGGACCGCGGATGGCCATGTGGATTACCTGATCGAGTCGTGG
TGGCCGCGCGCGCCTGCGCACCGCCGGTGGAGGGGTTAGGTGAACAACATTGCCGACAGC
ACGAAGTTGAACATCAGTACCAGCAGCGAGGCGTTGACCACCGCACGGGTGGTCGCCACC
GAGGTGCCCTCGATGGTCGGCTCGGCGTGGAAACCAACGTAGGCGGCGACCAGCGCGGCG
GTGCCGCCGAAGATCGCCGACTTCAGCATCGCCACGCCGAAGTCATCCCAGAAATCGACG
CTGTTGCGCAGCGCCGACCAGAACACGCCATTGTCCAGGCCCAGCACATGTACCGCTTCG
AAGTAGCTGGCACTGATCGCCAGCGAACAGAAGATGCCGGTCAGCAGGGGCACGGTCAGC
ACCGCCGCCCAGAAGCGCGGCGCCACGGCCTTGGCCACCGGGTCGATCGCCATCAGCTCC
AGTGCCTTGATCTGGTCGGTGGCGCGCATCAGGCCCAGTTCGGCGGCGATCGAGCTGCCG
GCGCGGCCGATGAACAGCAGCGCGGTCAGCACCGGTGCCAGTTCGCGGTACAGCGACAGG
CCGAGCAGGGTCGACAGCGCGTCGGCCGCACCGAAGGTGGTCAGCGTGCGGTAGCCCTGC
AGCGTCAGCACCAGGCCGACGAAGGCGCCACCGACGGCGATGATCGGCAGCGAGCGCGCG
CCGATCTTGTAGATCTCGCGGGTCAGTTCGGCCAGGAAATCACGGGTCGGCAGCGAACCA
CGCAGCACGGTCAGCGAGAACAGGCCGGCGCGGCCGAGCGAGCGGGTGGCTTGGACGAAC
GGCATCAGGCGACCCTCGCGCGCGGTGCGGCATCGAACGGGATGGGGCCGTCAGGCTGGC
CGTGCAGGAACTGCCGCAGCAACGGGTCCTGGCTGGACTGCAGCGCCTCGGGCGTGCCCT
GGAACACGATGCCGCCATTGGCGATGGCGATCACCTGGTCGCAGATCGGCAGGGTCTCGT
GCACGTGGTGGCTGACGATGATGCTGGTCAGGCCCAGGCTGTGGTTGAGGCGCTGGATCA
GGCTCATGATCACGCCAGAGGCGATCGGGTCCAGCCCGGTCAGTGGCTCGTCGTAGATCA
TCAGCGGCGGGTCCAGCGCCAGCGCACGGGCCAGCGCGACGCGGCGCGCCATGCCACCGG
ACAGCTCGCGCGGCCAGGCATCGGCAGCGGCCAGGAGGCCCACCGCATGCAGCTTCATTT
CCACAAGGCGGCGCAGCACGGCGGTCGGCAGGCGGGTATGCGTGCGCAGCGGCAGCGCGA
CGTTTTCGGCCACAGTGAGGTCGGTCAGCAGGCCGTTGCCCTGCAGCAGTACCCCCACAC
TCTTGCGCATTTCCAGCAGCGCGCCGCTGTCCTGCGGAATCGGCTTGCCGAACAGGGTGA
CCTCGCCAGCCACCGGGCGCAGTTCGCCGGTCAGTGCCGCCAGCAGGGTCGACTTGCCGC
TGCCGGACGGACCCAGCACGGCCGTGATGCTGCCTTTGGGCACCTGCAGCGACACGTCGC
GCAGGATCGTGCGCCCGCTCCGGTCGATGCGGACGTTGGATAACTGCACCAGACTGGAGG
TGGAAGCCGACATGGGCACCATTAACGTTTTTTAGACATCGAAGGATCGGGCCCGTCGGC
TGAACATAAGCAGACTGGACGGTCCAGTATTGTGGCACGGCAAGATCCCTGCCAGGCCGG
GATAATCGGCCGGCAGCCCGGAACAATCCGTACCGGCGATGGGCCGGCCATTGAATACTG
CCTGCCGTGCTGCACACTGTGCATGATGAGTGACCCGGGCAGCGATTTCCGCCTCTACCA
TTCCAACTCCCTGGACGTGCTGGCCGCGCTGCTGGCGCGCAACGTGCGTGCGCCGGTTGC
GGGTCAGCCGCTGCTGGCGCCGGAGGTGGTGCTGATTCCGCAGGTGGCGATGCGGCGTTG
GCTGCAAGCAACACTCGCTGCCGAATATGGCGTGGCCGCCAATATTGAGTTCCTGACCCC
GGGCGAGTTCGTTGCCCGTGCACTCAACGCCAATGTGCCCGGCGAACGCGACGACCTGGA
CGCGGCCGGCCTGCACTGGAAGGTGTACCAGGCACTGCGCGACCCGGCGTTGCTGGCGCA
GCCACCGATGCGCGCGCTGCAGTCCTATCTTGCCGGTAGCGATGCATTGAAGCCGTGGGC
GTTGGCCGGTGAACTGGCGTCGGTGTTCGAGAAGTACCAGGCCTGGCGCCGCGACTGGCT
GCTGCGCTGGGAGGCCGGCGCCGACCCGGCCGACCCGCAGGCCATCCTCTGGCGCAGCAT
CGCCGCTGGCCACGACTACCGCGCGCGCCGCATCCAGGCTTACCTGGACCGCTTCGAGGG
CGCCGGCCAGCCGTTGCCGCAGGGCCTGCCACCACGCATGTCCGCGTTCGCGACGCTCAA
CATCTCGCCCGATGTGCTGCGGGTGATGGCCACCCAGGCGCGGGTGGGCGAGCTGCACTT
CTATATGCCCACGCCGGTGCAGTCGTACTGGGGTGACCTGCAGACGCTGGCCGAGCGCCT
GCGCAGCGGCGCGCCCGATCCCTTCGGTGAAGCGGCCGGTGAGAACCGCCTGCTGGAAGC
CTGGGGCGCGGCCGGGCGCGATTTCATGGCGGTGCTGGGCAGTTACGAGGTGGTGCACCC
GGCCGGCGAGATTGCCGCGTATTCGGATCCGGAGGACGACACCCGGCCGACGCTGGCCGA
AGGTGGACTGTCCGACAGCCTGCTGCATCGCCTGCAGCGCGATCTGTTCCACCGCCGTGC
GCTGCCCTCGGGCGAGCTGCGCGACGGGCTGCGCAGCGACGATCCCAGCCTGCAGGTGCA
TGCCTGCCATACCCGCCTGCGCGAACTGCAGGTGCTGCACGACCAGCTGCGCAGCCTGCT
GCAGGACCCGCGCTTCGACCCGCCGCTGCAGGCGCGGGAGATCGCCGTGCTTGCACCGGA
CATCGACCCCTATGTGCCGTATCTGGAAGCCGTGTTCGGCGGCCGTGGGGGCGAGGACGA
GCACATTCCCTATGCGCTGGCCGACAGCAGTCCGCTCGCCGGCGAGCCACTGGCCGACGT
GTTCGTGCACCTGCTGGGCCTGCCGGTCTCGCGTTTCGGCCTGAACGAAGTGCTGGACCT
GCTGGCCAGCGCGCCGCTGGCCGAAGCGGCCGGGCTGGAGGCGGTGGACTTTGATCGCCT
GCATGGCTGGCTGCAGCAGGCTGGCGCGCGCTGGGGCCTGGATGCGAAGCACCGCAACCA
GCACCAGGCCCCGGCCGACGACGCCTACACCTGGCAGTTCGCGCTGGATCGCCTGGTGCT
CGGTCATGCCACCGGCAGCGAGGCCGACCTGGCCGGTGTTGCCCCGTGGATCGAGCTGGA
GGGCGGCGCATTGGACGCCCTGGACCGGCTGCTGCGCCTGTTGCGCGTGTTGGCGGTCTA
CCAGCGCCGCCTCGGCGAACTGCTGACGCCGGCGCAGTGGCGGCAACGCCTGCTGTCGCT
GCTGGACGCGCTGCTGCCGACTGCGCCCAGTTCGCCCAACAGCCAGCGTGCCCTGGAGCG
CCTGCGCAAGCTGCTCAACCAGTTCGCCGATGATGCCGCCAAGGCCGGCTTCACGGACGG
GGTGCCGCCGGAGGTCGTGCGCGCGCACTTCGCCGGAGCACTGGGCGAGGCCGATACGCG
CGCGCCGCTGCTGACCGGTGGCATCAGCTTTGGTCGCATGGTGCCGATGCGCCTGCTGCC
GTTCCGGGTGATCTGCGTGCTCGGTCTCAATGATGGCGATTTCCCGCGCCGTGACCCGGC
TGCCGGTCTCAACCAGCTCACTGCCGAGCTGGACACGCCGCGCCGCCGGCCCGGCGACCG
CTCCACCCGCGAAGACGACCGCTTCCTGTTCCTGCAGCTGTTCGCCGCCGCGCAGGAGGT
GTTCTACCTGAGCTACCTCGGTGCCGATCCGCGCGATGGCAGCGCGCGTGAGCCGTCGGT
GCTGGTCAGTGAACTGATCGATGCCGCCGCTGCGTATCACCTCGATCCGCCTGCGGCGGT
CCGCGACTTCACCGTGCGCCACGCACTGCAGCCGTTCTCTCCGGCGGCGTTCGGTGACGG
TGATCCACGCCGCTTCAGCTATCGCCGCCAATGGCATCCGGCCGCCGGTCGCCTCACCGG
CGCGCGCGGAGGCCTGCAGCCGTGGTTCGATGCCGCGTTGCCGCCGCTCGACGATGCGGT
GGAAGACGACGTTGCACTCGATACCCTGCGCCGCTTCCTGTGCGATCCGGCCGGGCAGTT
CCTGGCGCAGTCGCTGGGCCTGCGCCTGGCCGACGATGTCGAGGAGGTCGATGACCTGGA
ACCGCTGGTGCTGTCCTCGCGCGGGCCGGAAAAGCGCAGCGTGCAGGCGGCGGTGGTACG
CGCCACGCTCAGTGGCGATACCGAGCCGTTGTATCCGCGGCTGCGCGCGCGTGGCCTGCT
GCCGTCGGGCCCCCTGGGCAAGCGCCAGTTCGAGGTGGAGCAGTTGAAGACCCGCCCGTA
TGCCAGTGCATTGCTGGGCTGGATGCGGGGCGAGCCGCTGGAAAGCCGCCGCTATGAAGT
GGAGATCGATGGCGTGCGCCTGCATGGCCGTGTGGCCGATCGACACCCCGACGGGCTGGT
GCGCCTGCGCGCTGGCACCCTCAATGGCACTGCGGTGATCCGCCAGGGCCTGGATTGGCT
GCTGGCCAACGCTGCCGGCGATGCCCTGCCGCTGGTGCAGTTCCATGATGGCGGCGACGC
CGGTCCCGGCCCGCATGTACTACCGGCACTGAGCGCTCCTGCTGCACGCGCGGCATTGCG
CGCATTGCTGCAGTTGCGCCAACGCGGACTGCGCGAACCGCTGCGCTTTGCCCCCTACAC
CGGCTGGGTGCTGTACAACGCGCCGGCCGAAAAGCAGCGCAGCGAAGGCTGGAAGCAGTG
GCACGGCAGCGACCGCAGTTGGGGTGAATCCAGCAGCGACGCCTGGCAGCTGCTGCTGCG
CGGTGCCGATCCATTTGCCACCGACGCCGGCTATGCCGATCTGCTGCGCAACAGCCAGGT
GGTCTTCAGCGCGGTGCGCGAAGGCCGCACCCTTGGCGCCGATGCACGCCAGGAGGGCAG
CACATGAGCACCGCCATCGTCGATGAGGACTCCCAGCGCATGGCGGGCGATCCCTATCTG
GCCCTGCCGCTGGATGGTATCCGCCTGATCGAGGCCAGCGCCGGTACCGGCAAGACCTTC
ACCCTGGCCACGCTGTTCACCCGCCTGGTGGTGGAGCAGGGCCTGCGCATCGGCCAGATC
CTGGTGGTGACCTTCACCGATGCCGCCACCCAGGAACTGCGCAAGCGCATCCGCGAGCGC
CTGTCGCTGGCCGCGCGCCTGGTCGATCTGGAACCGGCCGAGGGCGAAGCACCGGACACG
AGGCTGACCCGCCAGGTGCTGCAGCGCCATCTGCAGGGGGGCACCGAGAGCGCCACCGCA
CTGAAGCGCCGCCTGCAGGTGGCCGCCGATGAGATCGACCTGGCGTCGATCTTCACCATC
CACGGCTTCTGCACCCGCGTGCTGCGCGAGCATGCGCTGGAGAGCGGCCATACCTTCGAT
CCGCCGGAACTACTGGCCAGCGACCGTGAGCTGTTGGAGGAACTGGCGGCCGATCTGTGG
CGGGTGCATGCCAACGACGCGGCCACGCTGGAGCCGCTGACCTGGCTGTGGTCCAACCCG
GACGCGCTGGCCACCGATCTGCGCGCGTTGCTGGCTGCGCCGCCTCTGCACCCGTTGCCG
CGGCCGGTGGCGCTGGCCGATCCACAGCCGGCTTTGCAGGCCGCCGCCACCGAACTGCAG
CAGGCGCTGCGCGGGCATGGCGAGCAGTTCTTCATCGACCTCTGCGATGCCGTCGACAAC
AAGTGGATCAACGGGGTGTCCTACAAGCTGGGTTGGCTGCACTCGCTGGGCCGGCAGCTG
CTGGCCTGGGCCGAGCGCGGCGACCCGCGCGAGCTGCTGGCCAGCGAGCGCCTGCCGGCA
CTGCTGCCGGAGGTGCTAACCGACAAGACCAACAAGAAGTTCCCCGACCGCACGCCGTCG
TCGCCAGTGCAGGTGCCATTGGCGCGCTATGTCGCGCTGCTGGCCGAACGCGATGCCTGG
CTGCGTGGTACTGCGCTGAATTTCCTGCACGCGCTTCGCGCCGAAGCCATGCAGCGCCTG
CAGGCGCTGAAGCGCACGCGCCGGGTGCAGACCTATGACGATCTGATCGATGGCGTGGCA
CTGGCCCTGGAAGGCCCGCAGCGGCTGCCGCTGGTAAGGCAGCTGCGCACGCAGTACCGC
ATCGCGCTGGTCGATGAGTTCCAGGACACCGATGATCGCCAGTGGAACATCTTCCACACC
GTGTTCGGCGATTCGCCGGAGGTGCGCGAACTCGGCCTGGCACCGGCGCTGTTCCTGATC
GGCGATCCCAAGCAGGCGATCTACGGGTTCCGCGGCGGCGACATCCACACCTACCTGAAG
GCCAAGCAGGTGGCGCAGCAGGCGCCGGTGCTTGACCAGAACTTCCGCTCGCGACCGTCA
GTGCTGCGCGCGTTGCAGGCGCTGTACGACAACGGGGGTGAGGACGCCTTCCTCGAGCGT
GACATCCAGTTCGAGCCGGTGCGTCCCGGTGGCGTGCGCACCGATGAGGACTATCTGCAC
GACGGCCACGCCGTCAAGGCACTCACCCTGCGCGTGCTGCGCAGCGGGGGTGACAAGGCG
ATGAGTGCCGATGCCTCGCGTGAGGCAGCGACCCAGGCCTGCGTGGCTGCGATCCACCAG
GCCCTGGTCGAGGCACGTGCGGGCAAAGCGGTGTTGCGTGGGCGCCCGGTGCAGCCTGGT
GATATCGCGGTGCTGGTGCGCTCGCATCGCGAGGCGACGCTGGTGCAGCGCGCGCTGGCT
GCGGTGGGCATACCCGCAGTGGCGGCGGGCAAGCAGAGCCTGTTCGCCACCAGTGAGGCA
CGTGATCTGCGCGCGCTGCTGCTGGCGCTGCTGCAACCGGCAGACGAAGGCCGCCTGCGT
GCAGCGCTGGCCACGGTGTTGCTGGGCCAGCGGGCCAGTGCGATCGCGGCGATGGAGCGC
GAGGGCGACCTGCAGCGCGGGTTCCAGGCGCAGCTGCTGCACTGGCGCGAGCGCTGGCAG
CGCGGTGGTCCGTTCGCGGTGATCGCCGATGTCTGTGCCGCGCACGGCGAACGCCTGCTG
GCGCTGATCGACGGCGAGCGCCGCCTGACCAACTACCTGCAGCTGGGCGAACTGCTGCAG
GAAGCCTCGGCGCAGGCGCTGGGCATGCATGGCCTGCTGGACTGGCTGCAGGGGCAGATG
GCCAGCGCCGACCAGGATGACGAGCAGCAGTTGCTGCGCCTGGAATCGGATGCACGCCGC
GTGCAGATCATCACCCTGCACAAGAGCAAGGGCCTGGAGTATCCGCTGGTGTTCCTGCCC
TTCGTCGGCATCGACGGCGGCGCACCGAACACCGCCTCGCACTGCACCGTGCACGTCGAT
GGCCAGCGCCAGCTGCACTGGAAGCTGGACAGGGACGAGGCCTGGGAAGCGGCCAGCACA
CAGCGCGAGCGTGAGCAGCGGGCCGAGGATGCGCGCCTGCTGTATGTGGGACTGACCCGC
GCCGAGCATGCGCTGTGGATCGCCGTGGGTGATCTGGCCGGGCTTGGCAAGACGCGCCTG
GCGCCGCTGCTGGGCGACCTGCAGGCGCTGCGCGCGCACGCCGACGTGCACATCGATGAC
AGTGAGACAGTGGCCGCGCTGCCGCAGCTGGCGGCCGAAGTGGAAGGGGATCTTCCGGCA
GTGCGTGCACTGACCCGGCGCGTGCCGCACGACTGGTGGGTATACAGCTTCACCCAGCTG
GCGCATGCCGACGCGGGCGCTGGCAGTGATATTGAAGCCGCTGCCACCGAGCTGCCGGCG
CCCGCCGCCGACGAACCCGCAGGCCCGGAACTGCCGCTGGAGCCCGCGCTGCCGGAACCC
GCCGCCGTCGAAGACAGCCCGCCGGTCGACCCGCGCTTCATGGGCAGCCGCTTCGGCAAC
GTGCTGCACGAGGCGATGGAGAACGTCGACTTCGCTGCGTGGGGGGGCTGGCAGCCGGGC
CTGGAAGCGCCCGAGGGCCAGGCCGAGGTGCTGCGCAAGGCGCTGCACGATGAAGGCTAT
GCCGACGTCGACCTGGACGATGGCGTGGCGGTGCTGGTGCCGTTGGTCGGCCACACGCTC
ACCGTGCCACTGCCCGAGGGCGGTGCGCTGCACAGCCTGGGCGAAGGCGAGCGGCGCGCG
GAAATCGACTTCCATTTCGCCATCGAACCGACCACGGTACCGGCGCTGTTGCAGCTGCTG
CATGCACATGGGGTTTCCAGTGCGCGTCGCGGCTTCGGCCAGCGCCGCCGCCTGGAAGGG
CTGATGACCGGCATGATCGACCTGACCTACGTGCGCGACGGGCGCTGGTACGTGCTCGAC
TACAAATCCAACCGGCTGCCCGGCTACAGTCCGGACCTGCTGGCCATTGCCATGCGCCAC
AGCGAGTACGACCTGCAGGCGCTGATCTATACCGTGGCCCTGCATCGCTGGCTGCGCTTC
CGTCTGGGCGCGGCCTACGATTACGAGCGCGACATGGGGGGCATCCGCTACCTGTTCTGC
CGCGGCCTGGATGCAGCCGGCAACGGCGTGCATGTGGACCGCTTCCCGTTCGCGCTGGTG
GATGCACTCGACGCGCTGTTCGCAGGTGGCGAGCAGGCCCAGGCCGAACTGGCCGCACGT
GCCCGTGGGGCCAGCGCATGAGCCTGCTGAAGGAACTGCACCAGAAGGGCCTGCTGCGCA
CCCTCGATCACGCGTTGGCGACCAGCCTGCAGCGGTTGCGCGACGACACGCCGGACAGTG
TGGCGCTGGCGGCCGCGCTCGCCTCGCTGGCGGTGTCGCAGGGCCACGCCGGGTTTGATC
CGGCACAGCCGCAGCGGTTGCTGGACGGCGTGCCCGAGTGGCCTGCCGCGCAGGACTGGC
TGGCGCAGCTGCGCGCATCGCCCTGGGTAGCGACGCCGGAGCAGGCCGATGCCATCGCCG
AGGATGCGCCGCTGGTGCTGGAGAACGGCCTGCTCTACCTGCGCCGCTATCGCGAGTACG
AGCGGCAGTTGGCGGCCGGGCTGCAGCGCATCGGCCGGCATCCGCTGCCGGCACCGGACA
TGGCCGCGCTGGCACCGTTGTTCGCGCAGCTGTTCCCGCAGGCACTGGGCAGCGAGGATC
ACCAGGCACGCGCCGCCGGCGTGACCCTGCGCCATCCGCTGGCGCTGGTCACCGGCGGTC
CCGGCACCGGCAAGACCACCACCATCGCGCGGCTGTTGCTGCTGCTGGCCGCACAGGCCC
GGCACGCTGGCCAGCCGCTGCCCGAGGTGGCGCTGGCCGCGCCCACCGGGCGCGCCGCCG
AACGCATGGCCGAGAGCCTGCGGCTGGCCGTGCAGCGCCTGCAGGAGCACGGCGTGGACC
CGGCGCTGTGCGCGGCACTGCCCAGTTCCGGCACCACCCTGCATCGCCTGCTCGGCGTGA
TCCCGGATTCGCCGCGCTTCCGCCACCACGCCGACAATCCGCTGCCGGTGGACGTGGTGG
TGGTCGACGAAGCCTCGATGATCGATCTGCCGATGATGGCCAAGCTGGTCGATGCGATCG
CCAGCGGCACGCGGCTGATCCTGCTCGGCGATCCCGACCAGCTGCCGTCGGTGGAGGCCG
GCGACGTACTCAGTGCGATCCTGCGTGCCAGCGGTGATGGCATCGGCACCCGCGCCGATG
ACGCGCAGGCGCTGCGTGGATTGCTGGCGCCGTCCACGCTGCAGCCCCAGGCCGAACCGA
ACACCTTCGCCGGCCGCCGCGTGCAGCTGCAACGAGGGTACCGGCAGAGCGATGCACTGG
TGCTGGCCCCGTTGGCAGATGCCGTGCGCGAGGGTGACGCCGTCGCCGCTTTGCAGCTGC
TGCGCGGCGGTGAACTGGCAGGCGTGCATTTCCATGAAGGCGAGGCAGACCCGCTGCGCG
GCCAGCGCGAGCACCTGCTGGGCCACTGGCGTACACTGGCCGACGCGGCCGATCCAGCGC
TCGCCCTGCAGCAGGCCGGGCGCCTGCGCGTGCTGACCGCGCTGCGCGAAGGCCCGCAGG
GCGCGCGTGGCCTCAACAGCCGTATCGAGCAGCTCCTGGCGGGCAACACCCCGGGCTACT
TCCAGGGCCGCCTGCTGCTGGTGACCGAGAACAGCTACCGGCACCGCCTGTTCAACGGCG
ATATCGGCATCTGCCTGCGCGACAGCAGCGGCGCGATGGTGGCCTGGTTCCCCGGCGACA
CCGTCGAGCAGCCGCGCGCCTTCCACCCGGCGGCACTGCCCGCGCACGAAAGCGCCTTTG
CGATGACCGTGCACAAGGCACAGGGCTCGGAGTTCGATGAAGTGTGGTTGCAGCTGCCAC
GCCAGGACAGCCGTGTGCTGTCGCGCGAACTGGTCTACACCGGCCTGACCCGCGCCCGCC
AGGTGCTGCATGTGGCGGGCAGCGCAGAGGTGCTGCAGGCCGCATTGAAACGCCACGCCA
GCCGGTTGGGTGGCCTGGCCTGGCGGCTGGGTGCGGAAGCGGTGGCCGAAGCACCGGCGC
GCCTCGAACAGCCCACGGTGCAGGGCCAGTTGTTCTGAATCGGGGTCGGATCCCGTTCCC
ACCGGGAACGGGCTCTGACCCCTTCACCTGATCGCCAGGCAAAAGCAGTCGAGCATGGCT
CGACTCTACAAAAGCGTACTTCGATCATTCCGACGTTCATCCACGCATGGCGTGGACCCA
CCCCGCCAACCCACGGATAGCACGCATTTGACGTTGCTGTTGACGTTGTTTCGGCAGGTG
CAGGGCGCAGCCCTGCCGCCACACCTATTCCGCGATCAACACCAGCCCATCCGGGAACAC
GATCGCCGCTTCATCGGCACTCACGTCGAAAAAGCCCACGCCGTGCTTTTCGGCCAGGTC
CTGCACGCGTCCATGCGCACGCTCGGCCACCGAATAGGCAAACGCACCGTAGATCACCTG
CTGGCCGATGCTGTACTCGGTCACCTCGGCGCGGTCGTCATCGTCGTTGCTCAATGGGCC
GTTCAACGGCGGGAAGTCCTGCGCCATCTCCGCGAACCACGCCTGCAGCGCCGCGCTGCT
GACTGCCGGGTCGTCGTACTCGTGGCGCTCGTTCCACTGCGTCTGCTTTTCGAACCAGGC
GATGAAGGCTGCCGCCTCGCGTGGCGCGGCGCTGGCCTCGAACACCATCATGTCGTAACT
CATTGGAGCTTCCTGGGCAGAGCAGGGGTCAGAGCCTTCGTCCGCGGCGAAGGATCCGAC
CCCGGCAACGAGGTCTGTGGCTGCACAGGGTATCGCGCTACGGCTGTTCGGCTGCACTCA
TGGCCAGGCCCGGCGCCAGCGCCTTCGCCTCCGGGAACAGCGCGAAGCGCAGGCCGATCA
GGCCCATCAGCGCCTCGTCGCGTGCCTTGCAGGCGGCTACGCTGCCGACCCGTCCCAGCG
AGGTATCCAGCCGCTCGCGCAATGCGTCGGCCGCCACCATCGGCTTGCGTGCGGCAATCT
GCCGCCGGTAGTGCGCGGCGATCTCCTCAAGAATGTGCTCGACCGCTTCGCGGCTGCGCT
CGGGCAGTTCCAGCCGCGCGCGGCGCAGCTGCAGGATGTTCAGGCCGATGCGCGCTTCGT
TGAGCATATCCACCGAGGCGATGTCGCTGCCCTCCGGGGTTGCCGCCAGGCGCGGCGCGA
GCAGGCCCAGCAGGTCGAGCATGCGTGCGGCGAAGCGCTGGCGGTCCTGCTGGCCGCGCC
CTTCGGCGGCCTCGGCCAGCGTAGTCCAGCCCTGCCGCACCAGCCGGCGCGCGGTCCACT
CGGCACCCACCGAACGGAACAGGCGGGTCATCACCACCGCAAAGCCAATGCCGATGAACA
TCGCGATCGACGAGTTGAGGAAGGTCTGGATGTTGGCGTTGTAGGTGTTCTGCAGGCTCA
GCAACGCGGCCAGGTTCACCGTCAGCGGCAGTGCGAACAGCGCGCTCTTGGGGTGGTGCA
GCATCAGCCCCAGCGGCAGGAACGCCACCGCCAGCACCAGCGCCAGCAGGCCGAAGTCGT
GCACGGCCGGGAACACGCCGAACAGGTACACGCCGGCCACCACCGAGGCGACCATGGCCC
ACACCAGGAACGACACCATGCTCGGTGCCGGGTCGTCCTGCGCGGCGAAGAACGCCGCGG
TCACCGCGGCCATCATCGCGCCGTTGCCACCGCCCTCCCAACCCAGCGCGATCCACAGCA
CGCAGTAGCTCATCAGTGCCACGCCGGCACTGAGCGCGGAGAACAGCGCCATGCCGTAGT
CGACGTGCTTGTCAGCGGCTACGCGTTCGGTACGGATGCGGTAATGCGCGCGGTCCAGCG
GCGCGGTGCCGTGGTCGATGGCGTGCTGCAGGGTGCGGCAGTCCTGCCACAGGTCCACCA
GTTCCTCCAGGCGCAGCAGCAGGCTGGCCAGCTGCAGATGCTGCAGGTCGCGGTCCACCT
GCGGCTTCAGCGCGCTGATGCGCGCGCGCAGGCGGGCGTATTCACTGGCGTTGGTCGGGC
CATCCAGCCAATCGTGGATGTCATCGACCAGCGCCGGCAGCCCTTCGGGCAGGGCTTGGC
CGTCGCTGCGCAGCGCACTCAGGCGATCGGCAATCGAGGACAGCACTGGCAACAGCAGCA
GCATGCGCTCACGCAGGCGCTCCATCGACACCGCAGACCCGGCATGGCGCGGATCATCGC
GGCGCAGGAATTCGATCAGTGCCTCGAACTGCACCAGGTCGGCGGCCAGCCGGTTGCGCG
GCGCGTGCGCGCGTCCACGTTCAAGGATCTGCCGGCACCACTGCGCGGCGTCCTCCATCC
AGTTGCCGATGCGCGCGCGCAGCATCGGGCGTACCGAGGCCGGGAACAGCAGCGAAGCGG
CCAGCACCGCCACGACCGTGCCGAGGATGATCTCCTCGCTGCGTGCCACCACCGTGTCGA
AGATGGTCTCCGGCGAAGTCACCGCAGGGAAACCGATGAAGGCGGTGGTGTAGCCGGCCA
GCAGGAACGCGTAACCGCGCGGGCCGCGGTTGAGCAGGGCCATGAACAGGCAGCCGGCCA
GCCAGATCGACATCGCCGCGCTCAGCACCAGCGGCGTTTCCACCAGCGCCGGCAGCACCA
GCAGGGTGGCCAGGCCGGCCACCAGGGTGCCGACGATGCGATACACGCCCTTGGCGCGGG
TTGGGCCCAGCAGCGGCTGGCTGACGATGTACACCGTGCCCATCGCCCAGTACGGGCGCG
ACAGGTTGCCGGCCATGGCGATGTACAGCGCGGCCACTGCGGCCAGGTAGGTCTTGATCG
AGAACAGCCAGGCCTGGCGGTCGGTCAGCGCGTTCATGGTTTACTTCGCTGCGGTCGAGG
CGTTGGGCGCGGTGGCGCTTGCCTGCCAGCCACCGCCCAGCACCAGGAACAGGTGGATCT
GGTCGCGCGAGACCTGCGCTTCGGCGGCCGCCAGGGTGGCATCGCTGGTGGCCAGGCTGC
GGTCGGCATCCAGGCTGGACAGGTACGGCGTGCGGCCGCCCTGGTACAGCCGGCGGTTCT
GCTCGGCGGCCAATGCGGCCTGTTCCTGCGCAGTGCGCAGCGACTGCAGCCGGCGCAGGT
CCTGCGCGTAGCGGTCCAGCGCGGTCTGGGTCTCGCGCAGCGCTTGCAGCACGGTGTGGT
CGAACTCGGCCAGGGCCGCATCGGCGCCCGCTTCGGCAGCGTGGATGCGTGCGTGCGTGC
CGGACGACGGCAGCGTCCACGAGATCAGCGGGCCGATCGACCACTGCTGGGTCATCGGCG
TGCCGAAATCCTCCAGCAGGCCGGCGGCACCGAGCGAGGCCCCCAGGCGGATGTCCGGAT
ACAGCTCGGCGGTGGCGACGCCAATCCGCGCGGTGGCCGAAGCCAGCTTGCGTTCGGCCT
GGCGCACGTCCGGGCGGCGCTGCAGCAGTGCACGGCCATCACCGACCGGCAGCGGCTGCG
CCAGGCCGGGGGCGTGTGCACAGTCGATCACGCCTGCCGGCAGCTGGCCCGGGGTCTGCC
CGAGCAGGGCGGCCAGCGAATAGGCGGCCGCGGAACGCTGCGCGCGCAGCGGCGGCAGCG
CGGCTTCCAGCAGCGCGACCTGGGCATTGGCGCGGGCCAGTTCCGGCGGCGTGCCACGGC
CAGCCGCGATCAGGCGCTGAGTGACCGTACGGCTGCGTTGCTGCAGCTGCAGCGAATGTT
CGGCCACGTGCAGCTCGTGGTTGGCGTGGCAGATTTCCAGATAGCTGTCGGCCACCTGCG
CGACCACGCTGACCTGGGCCAGGTCGCGCGCCGCAGCAACGGACTGCTCGTCGGCACGCG
CTGCCTCGGCGCCGCGCTTGAGCTTGCCGAACAGGTCGAACTGGTAGCTGACCGCGAACT
TGCCATCGGCCAGGTTGATCACCGGCAGCTCGTGCTCCTGCAGGAACGATTCGGCCGACA
GCTGCGCACGGCTGACCCCGGCCTCGGCCTCGTACTCGAAGCCACCGGCGTCCAGCGCCT
GCTCGTACACCGCCGCGGCACGGCGCAGATGTGCATCGGCGGCCTTCAGCTCGACGTTGT
CACGCAGCGCCTGCGTGATCAGGCCGTCCAGCACCGGGTCGTTGTACAGCGACCACCAGC
GGTCGGGCAGCGCCTGGTTGGCGGCCACCTGCGGGTTCTGCGTATCGATGAAGGCCGCAT
TGGCCTGCGGGCGCTTGAAGGCCGAGCCTTCCGGCAGGGCGTAATCCGGGCCGACGGTCT
TGCAGGCCGCCAGGCTGGCCAGCGCAACGATCAGGCCGAGACGGGGCAGGGCGGCGTTCA
CAGGCCCGCCTGTGTCGGCGCAGTGCCGGCCTTGTCGTTGTGCGGATGGCGGCCGGTGTC
CACGGTCACCGTGGCGGTACGGCCGGCGATCAGTTCCACGCCCTTGGGTACTTCGTCGAT
GGCGATGCGCACCGGAATGCGCTGTGCCAGCCGCACCCAGTCGAAGGCCGGGGTCACGTT
CGGCAGCAGGGTGCTGCCGTTGCTGCGGTAGCGGTCTTCGATGCCGGCGGCAATGCTTTC
CACGTGGCCACGCAGCGGGGCCGACTCGCCCATCAGGCGGATGTCCACGCGCTGCCCCGG
GGCCACGCCGCGCAGGCGGGTTTCCTCGAAGTAGCCATCGATGCGGAACGAGCCGGTATC
CAGCAGCGCCAGCACCGGCTTGCCGGCTACCACGTAGTCGCCCACGCGCATGGTGCGGTC
GTTGACCCGGCCATCGGCCGGTGCGCGCACTTCGGTGCGGCCCAGGTTGAGCTCGGCCAG
GTCGACCGCCGCCTGTGCGGTGGCCAGCGCAGCCTGTGCGGCCTGCAGCTTGGCGCGGCG
CACTTCGGCGTCCTCGGCGGCGACCAGGTCCTGCAGGCTGCGGTCACGGCCGATCTCGCG
GCGCAGCTGCGCCACCGATGCCTGGCGCTCGGCCAGGTTGGCGCGGGCCTGCTCCAGCGC
GATGCGGTAGCGGGCGCGGTCGACCACGAACAGCAGGTCACCCTTCTTCACCGCCTGGTT
GTCGGCCACCTGCACCGTTTCCACCAGCCCGGACACGTCCGGCGCCACCTGCACCACGTC
GGCGCCGACATGGGCATCGCGGGTCCACGGCTCATCCATGTAATAGACCCACAGCTGGCG
CAGCACCAGCAGGGCGATGATCACGGCTGCGCTGGTGAGCAGCACCGGCAGGGTCTTCTT
CACGATCTTGTTCACGATTGCATCCAACGCAGGAGGTGGAACAGCAGGCCAAGCACGATC
CCGTACAGGGCCAGGTTGAACAGCGCCGGGTGCCATACGTGGCGATAGGCGCCGGCACGC
TGCAGCAGCGCGTGCAGGCCGCTGTTGACCAGGTAGGCCAACAACATCAGCCCGAGCAGG
GTCGGGACGAACACTCCGTGGAGACTGAATTCACCGGGCATCGGTAGGGGCGGGGGCGAG
GTGGGGGAGGGGAGGAACAACGAAACAACGGCAACGGGTAAAAGCCGCTGGCGTGTGCAC
GGCAGCGGCGGTATTCGGGGGCAGCGGTCTTACGTGATGCGGTCGGCGGCCTCGGCCAGC
AGGCGCCATGCCTTCAGCACGGCGTGCAGTTCATCCATGGAAAGCTCGCCGAACACGTCC
TGGCGCAGGCCGATCAACTGGTCTTCCAGCTCGCTGACCAGCGCATGGCCCGCGTCGGTC
AGCCACAGCAGGTTGGCGCGGCGGTCGCTGGCGTCGCTCTCGCGGCGGACCAGGTCGCTG
GCGCACAGCTTGTCCAGCAGGCGCACCAGGGAAGGACCCTCCATGCCCAGCTGCTGGGCC
AGCGCCACCTGGCGGATGCCACCGCCGGAGCGGCCGATCATCAGCAGGGGCATGGTGCAG
GCGGTGGAGATGCCGTAGCTGCCGAGCCGGCTGTCGGCCAGGCGCTGCCACTGCCGCCCT
GCGTACAGCAGGCCGGAGCTGAGCTGCATCTGCAGCACGGTGCGCTCGTCGAGGGGTCGG
TCCATAAGAGATAGATAGGATACTACTAATTTCATTCCTATCAATAGGTTTTTCTGAATG
GGGGTGTAGCGGGGAAAGCGTTGCGCCTGCCTGGTGTCGGGTGGGGCAGCGGGGGCCGGA
CGGTGCAGGACACGCCGCAAGTACGTCCCTGTAGGCTCGGCCGCGGCATCCATGCCGCGG
ACGGTCCTGCCCCGCCCGGCCCCCGCTGCCCTCCCATCACCCCGCGAGCGCGGTGGGTTG
GCTCTTTAAAGGCAGGAGCAGTGCGGACCAACGGCCCGCACCCACCGCAGCAGCGGCCCG
CGGTGCTTCCGAAGTCATGAACCCCCGCTTTTGCCCCCGCTTTCGGGCGGTCCGGCCGCG
CCCGCAGGAAACCGTCGGAGAGGGGGAGGGGCAGGCCGGGCAGGACCGTCCACGGCATGG
ATGCCGTGGCCGAGCCTACAGGGACGTACTTGCGGCGTGTCCTGCCCGGCCTGCCCCTCC
TCCTCTCGCTCAGCAGCACCGAGGCGCCGGAAGAGACCCCCGATGAACCCGACCAACAGG
ACGACCCACCCCCCGGTCGGGTACGATGCTCGCCCCCCGTTCGGGACGCTGTACGCAATG
AGCAAGAACAACGAAAAGGCCGCCCCGCAGGGCGACGTGACCCAGGACCAGGCCGAGGAT
GCCGTGCGCACCCTGCTGCGCTGGGCCGGCGAGGACCCGTCCCGCGAAGGCTTGCTGGAT
ACCCCCCGCCGTGTCGCCGAAGCCTATGGCGACTGGTTCAGCGGTTACCGCGACGACCCG
CGCGCCTACATGGAGCGGACCTTCGAGGAAGTGGCCGGCTACGACGAACTGATCGTCCTG
CGTGACATCGAGTACGAAAGCCACTGCGAGCACCACATGGCGCCGATCATCGGCCGCGTC
CACGTCGGCTACCTGCCGGCCGGCAAGGTGGTGGGCATCAGCAAGCTGGCCCGCGTCGTC
GAAGCCTACGCCCGCCGTTTCCAGGTGCAGGAGAAGATGACCGCGCAGATCGCCCAGTGC
ATCCAGGATGTGCTGCAGCCGATCGGCGTCGGTGTGGTCGTCGAAGGTGCCCACGAATGC
ATGACCACCCGCGGCATCCACAAGCGCGGCGTCAGCATGGTCACCTCGAAGATGCTGGGC
AGCTTCCGCGACGACGCGCGTACCCGCGCCGAGTTCCTGCGCTTCATCGAAGTGGGCGGC
AAGCGCTGAGCCGCTTGACCGCACTGCGCCGGCCTCTGCGGGCCGGCATGCCCACGGCTG
CCCGCGCGGCCGCCGCGGGCGGCTGCTCGTCCCCGCCAGCCCTCATGACTCCTTTCGCTG
CATGAAGCACCGCGAACGCATCTCCCGTTATCGCCATCTGCGCGAACAGCCCCAGTGGAA
GCTGCTTGCCGCCGACCACGCCCCGGAAATCATCGGCCTGCTGCAGGGGCTGCTGATGGA
CGGCGAGCGCACGCTGCCGTCGTCGGTGCTCAACGAGCGCCTGCAGCGTGCGCTGGACCA
GCTCAACGGGGACGAACTGTCGCGTGAGCTGCCGCGTACCGCGCAGGCCTACATCGCGCA
CTGGCTGGCCCAGGGCTGGCTGGAACGCCGCCTGCCCGAAGGCGCCGACCAGGAGCAGTA
CGAGCTGTCGACTGCGGCACTGCAGGCCATCCGCTTCGCCGATGGTCTTGAGCAGGCGCG
CGTGGCCGCCACCGAAAGCCGCCTGGCGCTGGTCATCGAACAGCTCTCGCAGTTGGCCGC
GCAGACCGAGTCCGACCCGGATGCACGCCTGTCAGCACTGCGCGACGAGCGCGACCGCAT
CGACGCCGAGATCGCCCGCGTCGGTGCCGGCCGCGTGGTCGCGCTGGATGGCAAGCGCGC
GCTGGAGCGTGCGCGCCAGATCATCGGCCTGGCCGACGAGCTGACCGAGGATTTCCGTCG
CGTGCGCGACGATTTCGAGCAGCTCAACCGCGACTTCCGCGAACGCATCATCGACGACGA
GGGCGAGCGCGGCGATGTGCTGTCGCAGCTGTTCGAAGGCGTGGATGTGATCGGCGAGAG
CGATGCCGGTCGCAGCTTCCAGGCCTTCTGGCGCCTGCTCAACGACGCCGAACAGAGCGC
CCAGCTCGATGCCGCGCTGGAAGCGGTGCTGGCGCGTGGCTTCGCCCGCCGCCTGGACCG
CAATGAACGCAACTTCCTGCGCGGCTTCACCAGCACCATGCTCGAGCGCGGTGGCCAGGT
GCACGACGTGCTGCAGAATTTCGCGCGCAGCCTGCGTGGCTTCGTGCAGAGCCGTGGCTA
TCTGGAACAGCGCCGCCTCAACCAGCTGCTGAAGCAGGCGCAGTCCGAAGCGCTGGCCCT
GCGCGACGAATTCCCCGCACAACGCGGCATCGGCCGCGACCTGCAGCTGACCACCAGCCG
CCTGCGCTCGTGGTCGCAGTGGAAGCTGCACGATCCGCGCAGCGCCCAGGTCGATGGCAA
CGTCGAGTACAACGACGCCGCAGCCATCAGCCTGGAGAGCGTCGGTGATCTGGTCGCTTC
GTCTGAAATCGACTTCCGCACCCTGCGCCGCGACCTGCACGACCTGCTCGATGCACAGCC
GCGGCTCAGCATCGCCCAGGCACTGTCGCAGCGCGAAGCACCGCAGGGGCTCGGCAGCGT
CATCGGCTACCTGTCGCTGGGCACGCGCTTCGGCAACGTGATCGCTGGTGAGCAGGAGCT
TGCCGAATGGCGTGGTGGCGACGGCCAGGTCCGTCGCGCCCGCATCCCGCTGGTTTGGTT
CACCCAGGAGAGACGCCATGAGCTGGCATGAAGATCCCATCGACGCACCGCAGGCCGACG
TGGCGGAAGACGCCTACGAAGCCGAACCGGTGGCGGCCGTGGCGCAGCCCCGCCGTGGCA
ATGACGTGTATTACCTCGGCGACACCGGGCGCCTGCCGCTGGATGCACGCCGCGCGCTGT
GCCAGCTGCTGATCGGCCCCAGCATCGACCAGCTGCGCCACGCCAAGCTGTGGCCGGCAC
TGATCCGCAGCGAGGCGGCCATCCGCTCCTCGCTGGCGGACCTGTTCCTGGAACTGGTGC
TCGACCGTGACAGCGGCGTGGCCTTCACCCGCCAGGCCGATACCGAAGACGTGGATGCGC
CGGTGCTGCTGCGCACCTCGCCGCTGACCTTCATCGATTCGGTGCTGCTGCTGTACCTGC
GCCAGCAGCTGGCCGAGGCCGATGCGCGCGGCAACCGCGCGGTGGTCGCCGACGCCGAGA
TGGCCGAAGCGCTGGCCATCTACGAAAAGAACCTGTCCACCGACCGCGCCGGCTTCAACC
GCCGTGTCGCCTCGGCGGTGCAGAAGATGAAGGACAACCACATCCTGACCCGCCTCAGCG
GCCAGGAAGACCGCCACGAAGTCTCGCCGGCGCTGAAGCTGCTGTTCTCCGCCGAAGACG
TATCCCAGCTTTCGGCGGTCTACCGCCAGCTGCGTGAAACCCCGGCCGCCGAGGCCTGAG
AGACCCGACCATCGCATGGCTATCTCCAAGCACACTCCCGCCCTGTTCAACGAAGGCCTG
CCGGACCCGCGCCTGCAGCAGTTCCGTATGCGTCGCCTGCAGGTACACAACTGGGGCACG
TTCAACGGACTGACCGAAGTACCGATCGCCGAGCGTGGCTTCCTGTTCGTCGGCCGTTCC
GGCTCGGGCAAGTCGACCCTGCTCGATGCCATGTCCGCGCTGCTGACGCCGCCGGCCATC
GTCGATTTCAACGCCGCCGCGCGTGAAGCCGAGCGCAGTGGCCGCGACCGCAACCTGGTG
TCCTACGTGCGTGGCGCGTGGGCCGACCAGCAGGACAGCGGCACCGGCGAAATCGCCACC
CAGTACCTTCGCAAGGGCGCGACCTGGACTGCGCTGGTGCTGGAGTACCGCGCCGGCGAT
GGCCGCGTGGTCAGCCTGGTGCGCCTGCTGTGGATCTCCGGTAACGGAACCTCGGCCGGT
GACGTGCGCAAGCACTACATGATCGCCGAGCGTCCGTTCGACATCGCCAAGGATCTTGGC
GGCTTCGACCTGGACCTGCGCAAGCTCAAGCAGAAGCTGTCCGACCTGCACCACTTCGAC
ACCTTCTCCGGCTACGCCGAGCGCTTCCGCGACCTGCTCGGCATCGACAACGAGATGGCG
CTGCGCCTGCTGCACAAGACGCAGTCGGCGAAGAACCTGGGCGACCTCAACGTCTTCCTG
CGCGACTTCATGCTCGACACGCCGAAGACCTTCGACGCCGCCGAGCGCCTGGTCAGCGAC
TTCGCCGAACTCGATGGCGCGCACCAGGCCGTGGTCACCGCCCGCCGCCAGGTGGAGACC
CTGCTGCCGGCACGCGCCTACTACAACGACCTGAAGGAAATGCACCGCCGGCGCGGCGAC
GACGAAGCCCTCAAGCTTGGCGTCGACAGCTTCCGTGAAAGCCGCCGCCAGGCGCTGATC
GAGGCGCGCCTGCGCGAGATGGACGTGCGTGACCGTGGCCTGCTCGGGGAAGAAGCCCAG
CGCCGTGCCGCACTGGACAACCACACCGAGCGCCTGGCCGAACTGGAACTGCAGCGTCGC
CAGCAGGGCGGTGAGCGCATCGAGGAACTGGAACGCGAGCAGGGCCGCGCCGAAGCCGAG
CGTGACCGCCGCCAAGCCAAGCGCGAGCAGGCAAGCCTGGCCGCGCAGCAGCTCGGGGCT
GAACTTCCGGACGACGCACACGGCTTCGCCGAGCTGGTCGAGCGTGCGCAGAACGAACTG
CAGGACCGCCAGCGTGCCTCTTCGGCGCTGGACGATGCGATCAGCGATCGCCTGGGTGGC
AAGCGCGATGACGAGCGCCGTTTCGGCGAAGTCCGTGCGGAACTCGAAGCGATGCAGCGC
ACGCCCTCCAACATCCCGGCGCCGATGCAGAAGCTGCGCGCGCGCCTGGCCGAGGAAACC
GGCATTGCCGAGGCGGCGCTGCCGTTCGTCGGCGAGCTGATCCAGGTCCGCTCGGAAGAG
CAGGGCTGGCAGGGTTCCATCGAGCGTGTGCTGGGTGGCTTCGCGCTGTCGCTGCTGGTC
GATGACAAGCACTACAACGACGTCGCCGAGTGGGTGAATCGCACTCACCTGGGCATGCGC
TTCACCTACTACCGTGTGCGCCGCAACGATGATGCGTTCGCGCGCGAGCCGTCGGCGAAG
TCGCTGCTGCACAAGCTGGAGCTGCGCGAGCACGTATTCGAAAGCTGGCTGCGCCGTGAG
CTCGGCAAGCGCTTCGACTACGAGTGCGTGGATGCCAAGCAGCTGCGCAACGTCGACCGC
GGCATCACCCGAGAAGGCCAGGTCAAGCATCCCGGCGACCGCTTCGAGAAGGACGACCGC
AGTGCGGTGGGCGACCGCCGTCGCTGGATCCTCGGCTTCAACAACCACGACAAGGTGGGC
GCCTTCGAGCGCGAAGCCCAGGAACTGGCCAAGCGCATCGCCAGCTGCGAGACCGACATC
GCGCGCCTGCGCGGCCAGCGTGACCGCGACAACGAGCGCCGGCTGGCCTGCCACGAGCTG
GTCAGCATCAGCTGGAACGAGATCGACATCGCCGCCCCGCAGCAGCGGCTGAGCGATATC
GAGGCCACCCTGCGCGACCTGCGCGAAGGCAATGCCGACCTGGCCAAGCTGGCCAAGCAG
ATCGACGCCGTGCGCGCCGACATCGAGCAGGCCCGCCGCACCTATGAAGACGTCCGCGTC
GAGCGCGGCCAGCTGGTCAAGGAGCGCGATCGCCTCGACCGCGCCCGCCAGCAGAGCCGT
GCGCTGGTGCTGCCGAGCCTGGCCCAGGAGCAGGAAGCCGGGCTCGCCGAGCGCCTGCAG
GAGCAGGGCCCGCTCAGCCTGGAAACGCTGGAGGCGCACATGCGCCAGGTCAGCAACGCG
CTGAACGAGCAGCTGTCGACCTCGCAGCAGGACCTCAACCGCATCGAGAACCAGCTGATC
GGTTGCTTCCGTCGCTTCATCCAGCAGTGGCCGGAGGAATCGGGCGACTTCACCGTATCG
GTGGCCTCGGCCGAGGATTTCCTTGCCCGCCTCGAGCGCCTGGAGCGCGACGGCCTGCCG
CAGCACGAAGAGCGCTTCTTCGATCTGCTGCAGAACCAGAGCAAGAACAACCTGCTGGCC
CTGCAGCGCCACAGCGCCGAGGCCCGCAAGTCGATCGGCCAGCGCCTGGACGAAGTGAAC
GCCAGCCTGGAGCAGGTGCCGTTCAACCGTGGCACGCTGCTGACCATCGAACTGAGCGAC
CGCCGCCTGCCGGAAGTCGGCGAGTTCCACCTGCAGCTGCGCGAGGTGCTGGCGCAGCAG
CAGACCGAGCAGCGCGAGCTGGCCGAATCGCAGTTCACCGTGCTGCGCCAGCTGGTCAAC
CGCCTGGGTTCGCAGGAAGGCGAGGACAAGCGCTGGCGCGAGCTGGTGCTGGACGTACGC
ATGCACGTGGAGTTCATCGGCGTCGAGCTGGATGCGGAAACGCGCCAGCAGGTCGAGATC
TACCGTAGTGGCGCGGGCAAGTCCGGTGGCCAGCGCCAGAAACTGGCCACCACCTGCCTG
GCTGCGGCACTGCGCTACCAGCTCGGCGGCGCCGACAGCCAGCTGCCCAGCTACGCCGCC
GTCGTGCTCGACGAAGCCTTCGACAAGGCCGACAACGAGTTCACCGCGCTGGCGATGAAC
ATCTTCGACAACTTCGGTTTCCAGATGGTGGTCGCCACCCCGCTGAAGTCGGTGATGACG
CTGGAGCCGTTCATCGGTGGCGCCTGCTTCGTCGAGATCAGCGGCCGCCACGACTCCGGC
GTGCTGCTGATCGAGTACGACGAAGAAGGCAAGCGCCTGAAGCTGCCCGAGCGCAGCCGC
CAGCAGGCCAACGAACCGGAAGAAGCCGAAGCCTGACCCGGTCGATTGAATGGGGATGCC
GGCCAGCGGCCGGCACTACCCATGGGCAGCGTTCATGACCCGGTAGTGCCGGCCGCTGGC
CGGCAACCGCATTCACGCACCGCGGAAGGTATCCCACGCCATCCGCGCGATCAGTACCAC
CACCAGCCCCACGAACAACTTGCGGATGAACGGCGTGCCGCCCTTCAACGCCAGGCGCGT
GCCCACCACCGAGCCGATGATGTTGGCCGCCGCCATCGGCAGCGCGAACAGCCACAGGAT
GTTGCCGGTCGGTACGAAGAACGAGATTGCCGCCACATTGGTCGCCAGGTTCACCACCTT
CGACGCCGCTGACGCACGCAGGAAATCCAGGCCGAAGAAGCGCACGAACAGGAAGATCAG
GAAGCTGCCGGTGCCCGGCCCGAAGAAGCCGTCGTAGAAGCCGATCGCCGCACCGATCGC
CAGCGCGATCGCCAGTTCGCGGCGGCCGATCTCCTGCGGCCGGTGCAACGCGCCGAAGTC
CTTCTTCCACAACGTGTAGGCCAGCATCGCGATCAGCAGCACCAGCACCAGTGGGCGCAC
CGCGTCCTTGGGCAGCAGGCTCACCGCGGTGGCCCCGGCGAAGGAGAAGATGAAGGCGGT
ACCGGCCGCGAACAGTACCGGCTTCCACGGGAAGCGCACGTTGCGCGCATAGCGCCAGGC
GGCCGCACCGGTACCGAACATCGAACTGAACTTGTTGGTACCGAACAGCATCGCCGGCGT
CTGCTGCGGCAGCACCGTGAACAGGCCGGGCAGCTGCACCAGGCCACCGCCACCGACGGC
GGCATCCACAAGGCCGGCGATGAAGGCGATCACCACCAGCCACCACAACTCAGGGGGAAC
CAGTTCCAGCACGGCGATCAATCAAGGAGGGGGCGCGACAGCATACGCCTGTCCTGCTCC
GGGCGACTGCGGCCCCGCGTGGATCAATCCCGGCAACCCGGCGACAATGCCGGCATGAGC
CGAAAACCCGCCGATCCCTGCCCCTGTGGCCTTCCCGCCGACTATGCCGCCTGCTGTGGC
CGTTTCCATGCCGGTGAAGCCGCGCCTGATGCAGAGCACCTGATGCGTTCGCGCTACAGC
GCCTATGTGCGTGGCCTGGCTGACTACCTGCGCCAGTCCTGGCATCCGGACACGCGTCCG
GCCGAGCTGTCGCTGGACGATGCCCCCGGCCAGCGCACCCATTGGCTGGGCCTGACCGTG
CACGAGCACACTGTCACTGGTGCTGACAGCGCCGAAGTCCGCTTCACCGCGCGCTACCGC
ATCGGCGGCGGCAGCGCGGTGAGGATGACCGAGCACAGCCGCTTCCAACGCATCGACGGC
CGCTGGTACTACCTCGACGCGGTCTGAGCACTACGCGCTGTGCGCTGCCAGAACGCGCTG
GCCGCCGTGCGCGCGCACCTGGTTGCGGCCCCCGTCCTTGGCCACATACAGGGCCTGGTC
GGCGGCCTTGACCACGGCCATCGGCCGCGGATCCACGCGGCTGTCGGCCAGCCCGATGCT
CACCGTCACCTGTACCACCTGGCCGCTGCCACCGCGTCCCCGCCGCTGGCGGCCGGCTTC
GTCGTCACGGCTGCGGGTGCTGCGGTCGCGAAGCTGCATGCGGGTGTCCTCGATGCTCTG
CCGCAATGCTTCCACGGCATCGACACAGGCTGCCGCCGGCCGGTCCAGGAACACCACCGC
GAACTCCTCGCCGCCATAGCGGAACGCACGGCCACCGTCGCCCACCCGCGCCAGCCGCGA
CGCCACCAGGCGCAGCACATCGTCGCCGGTGTCGTGACCATGGGTGTCGTTGAATGACTT
GAAGTGGTCAACGTCCACCATCGCGATGCTGTAGGTACCGCGTGCCCGCTGCAGGGTCTC
GTTGAACGCCCGTCGCCCCGGCAGGCCGGTCAGCTCATCGCGGAAGGCCATGTGGAAGGA
TTCCTGCAGCATCGCGCCCAGCATCAGCAGCAGGGCGGCACTGCTCAGCGCCGGCAGCAG
CACCGGCTGCAGGAAGATCCGCGGCAGCATCCACCACAGGCACAGCAGGGCCAGCAGCAT
TGCCGTGTGCAGTGGCCTCGGATGCCGCCACGCCTGCCAGCCCAATGCTGCGGTCGCCAG
CAGGAACAGCAGCGCCGGCAACTGCGCCAACGCGTTCCAGTTGGCGGGAATCCAGGCCCA
GTGACGGTTCGACAGCAGATCGTGCATCCCCTGCGGCTGCTGTGCCGCCAGCAGCAGGAA
GATCATCAGCGCCGCGCCGCACACTACGCTGCGCAGCAGCAGGTCCTGGCGTCGGCGTCC
GCGTTCCGGCCATAGTGCCAGTCCGGCGAACAGCAGCGGCACCCACGCCGAGATCGCGTG
GAAGCGCAGCGGGGTCAGGGCGTCGACATGGCCGCTGCGCAGGTAGCCACCGACGTCCCG
GTGCAGCAGGGCGAATACCACCGCCACCACCAGCAGCAGGCACAACGTGCGCATCTGGTG
GTAGAGCAGGGCCAGGCCTGCACCGAGACAGGCCAGCAGCCAGGGCAGGATGCGCTGCGC
CGGGCTGGCGACATCCTCGGTGCCCAGCGCCATCCACAGCACCAGGACGACCAGCACGGC
GGGCAGCACGAACAGGTAATGCGCAGGCTGGCGGAGCGGATGCAGGGGCACGCGGTAAGT
CCAGTGCGGTGACGATGCGGCCGCAACATTGCCGTTAGCGGCGTCCCCACGCGCTTCTTG
AATGCGCGTGCCCGCTGTCATGTGAACGTGGTGATGTGGTGCCATGACGTTGCGCTCACC
GTCCTGCGCCGATGCTTCCGGCATGGACAGCGTACCCACCGCCGTCGCTGCCCCGCAGCG
CGATCTCGCCCGCCGCTTTGCACAGGTGCGGGCGCGCAGCCTGCAGCTGGCCGCGCCGCT
CAGTGCCGAGGACGCCATGCTGCAGAGCATGGCCGACGCCAGTCCCAGCAAGTGGCACCT
GGCCCATACCACTTGGTTTTTCGAACGCTTCGTGCTGGCCGGTTTCGCCACCACGCCCGC
GCATGACCCGGCCTGGGACTATCTGTTCAACAGCTATTACAAGAGCATCGGCCCGGCGCA
TGCGCGGCCGCAGCGCGGGCTGCTGTCGCGGCCCTCGCTGCAGCAGGTGCGCGACTACCG
GCAACAGATCGACATGCAGGTGCAGTCACGGCTGGCAGCCGGTGACCTCGACGCGCAGGC
GCTGCACCACCTGCAGTTGGGTCTGCAGCACGAACAACAGCACCAGGAACTGCTGTTGAC
CGACATCAAGCATGCGTTCTGGTGCAATCCACTGCAGCCACCGTATCGCGACGACCTGCG
GCCCGTTGCCAGCACCGCCGCGACGCAGGGCTGGATCGAATCGCCCGAACGCATTGTCAC
CGTCGGTGCCGCGGCATGGCCCCGGCACGCCGCCTTTGCCTACGACAACGAATCGCCGCA
GCACCGCGTGCTGCTGCCCGCGCATGCCCTGGCCGAGCGTCCCGTCAGCAATGCCGAGTA
CCGCACCTTCATCGAGGCAGGGGGGTACCGCGAACCGCGCTGGTGGCTCAGCGAAGGCTG
GGCGCTGCGAGAAGCCGAAGGCTGGCAGCACCCCCTGTACTGGGATGATGCCCTGCAGCG
CGAGTACACCCTGGGTGGTTGGCGCGAGCTGGATCCGCATGCGCCGGTCTGCCACCTCAG
TTACTACGAGGCCGATGCCTGCGCCCGCTGGGCCGGTGCGCGCCTGCCCAGCGAGTTCGA
GTGGGAAGCGGCCGCCGCGTCGCAGCCCCTGCGCGGTCATTTCGCCGATGACGATCACCT
GCACCCGCAGGCAGCCGGGGGCAGTGGGCTGCGGCAGCTGTTCGGTGATGTCTGGGAATG
GACCGCCAGCGCCTATGGTGCCTACCCGGGCTTCCGCTCTTTTGACGGCAACCTCGGCGA
ATACAACGGCAAGTTCATGTGCGGGCAATGGGTGCTGCGCGGCGGCAGCTGTGCCACGCC
CCGTGGCCATGTGCGCGCCAGCTACCGCAATTTCTTCATGCCGCCGGCGCGCTGGCAGTT
CTCCGGACTGCGCCTGGCCAGGGACCTCATATGAGCACGGTGCATGACGCGCTGCAGGCG
CTGACCGACCTGACCCCCAGCCGCCAGCAGATCCTGGCCGATGCGCTGGCCGGTCTGTCA
TGCGCATCGCGGCAGCTGCCTTCCAAGTACTTCTACGATGCCCGCGGCTCGCGTCTGTTT
GAACAGATCACCCAGACCCGCGAGTACTACCCCACGCGCACCGAGCTGGCGCTGCTGGCG
CGGGTGCTGCCCGATATCGCGCGCGTGGTCGGCCCGCGCCTGCATGTGGTGGAGCTGGGC
AGCGGCAGTGGCCGCAAGACCGCGTTGCTGCTGGCCGCGCTGCAGGATCCGGTGGCCTAT
ACGCCGATCGAGATCTCGCGGGCCGCACTGCTGTCCAGCATCGACCACCTGGCGCCGGCG
CTGCCCGAGGTCGAGATGCTGCCGGTCTGCGCGGACTTCACCCGCGCCGTCGCCGTGCCC
ATGCCCGAACGCGAACCCGCGCGACGGCTGCTGTTCTTCCCCGGTTCCACATTGGGCAAT
TTCGCCGAAGCGGAGGCCGTCGCCCTGCTGCGGGCGATGCGTCAGACGATGGGCCGCGAC
GGCCTGGCCCTGATCGGCATCGACCTGCACAAGGACACGGCGCTGATCGAAGCGGCCTAC
AACGATGCGCAGGGCGTCACTGCGGCATTCACCCTCAATCTGCTGGCCCGCCTCAACCGC
GAGATCGGAAGCGATTTCGATCTCGATGGATTCCGCCACCGCGCCCGTTACAACACCGCG
CGGCTGCGCATCGAAACCGACCTGGTCAGCCAGTGGCCGCAGGACGTCCACCTCGGTGGC
CGCACCTTCCACTTTGCTGCCGGTGAACCCATCCGCGTCGAGTACAGCCACAAGTACACC
GATGACAGCTTCGACGCGCTGTTGCAGCAGGCGGGCCTGCAGGTCGCACAGCGTTGGGAT
GCCGAAAGTCCCGCCTATGGCCTGCGCCTGCTGCGCGTTGCCTAGGGGGGACGGCCAGCC
GGTGCCCCTTCAGGTTCGGCCGCACTGCTGCCCCTAAGATGGCCGTGCAACGGCAACACG
GAGGACGCCATGCCCATTCTGACCACGCTCGGCCTGGCGGCCGCCCTCGCGTCGACCCCG
ACGCTGCCTGCGGCCCCTGCCGCCAGCAACGATCCGGCGTTCAGCCGCTGCCTGGCGGGC
CTGCAGGCCACCGCCGCAACCCAGGGCATCGGCGCCGACCGCTTCAACGAGATCACCACC
GGGCTCACGCCGGACCCGAGCGTGCTCGGACTGCTGGACGCACAGCCGGAATTCACCACG
CCGATCTGGGATTACCTGGCCGCGCTGGTCGACCGCCAGCGCGTCGATGATGGCCGCACC
CTGCTGCAGCAACATCGCGATCTGCTCGATCGCGTCTCCGCGCAGTATGGCGTCGACCCG
GCCACCATCGTTGCGGTCTGGGGGGTGGAGAGCGACTATGGCCGCGTCTTCGGCAAGCGC
CCGCTGCTGCAGTCGCTGGCCACGCTGTCCTGCGCCGGCCGCCGCCAGGCCTTCTTCCGT
GGCGAACTGCTGGCGCTGCTCAAGCTGATCGACCGCGGCGACCTGCAGGCCCAGGGGCTC
ACCGGTTCCTGGGCCGGCGCCTTCGGGCATACGCAGTTCATGCCCAGCACCTACGCACGT
ATCGCGGTCGATGGTGATGGCGATGGCCGCCGCGATCTGGTCGGCAGCATTCCCGACGCG
CTGGCGTCCACCGCCAACTACCTCAAGCGTGCGGGTTGGCGCAGTGGCGAACCGTGGGGC
ATGGAGGTCCGTGTTCCCCCCGGCTTCAATGCCAGCCAGGCGGGCCGCACCCAACGTAGA
GGCCTCGCCGATTGGCGCGTGCAGGGCGTGACCGCGCTGGATGGCAGCGCGCTGGTGCCG
CCCAATCTGCCGGCCGACGCGCGCGCCGCCCTGCTGCTGCCGGCCGGCATCAAGGGCCCG
GCGCTGCTGGTGTTCCGCAACTACGATGCGATCTACAGCTACAACGCCGCCGAAAGCTAT
GCACTGGCCATCGCCACGCTGGCCGACCAGCTGCGTGGCGGCACCGGCCTGGCCACCGCG
TGGCCGACCGATGATCCCGGCATCGGCCGCGATGAACGCCGCCAGCTGCAGACCCTGCTG
CTGGCCCGCGGCCACGACATCGGCAGCGCCGACGGCATGATCGGCACCGCCACGCGCCGC
GCGATCCAGGCCGAGCAGCAGCGCCTGGGCTGGGCCAATGCGGATGGGCGCGCCGGCCAG
CGCATCCTGCGCGCGTTGCAGCAGGAGGCAGCCGCAGGGACGCCTGCCACCCGCTAGACC
TTGCCGATCACAGGCTGGCCGCGACATCATCGCCGCGGTCTTCAAGGAGCGTCATAGCAT
GCAGTCGAACCCGGACATCAGCACCGGCCTGTACCACGGGCTCGAGGCCTGGCAGATACG
CACGCCCAGCGCCACCGCGGCCATCAGCGTGTTCGGTGGACAGCTGCTGTCGTTCATCCC
GGAGGGGCAGCCGGACCTGCTGTGGCTGTCGCCGAAACGGGCCGGGCTGCCCACGCCGAT
CCGGGGTGGCGTTCCAGTGTGCTGGCCGTGGTTCGGTCGCCAGGGCCAGGGTGATGACGT
GCCGGCACACGGCCTGGTACGCACCGCGCGCTGGGAGCTGCTGCAGGCCCGCCAGGACGA
TGACGGTGAACTGGAGCTGCAGCTGGCGCCCCTGTCGATTGCCGAGTGTGGCCTGCGCCT
GCAGATGCAGCTGCGCATCGGTCGCCAGCTGCGCCAGCAGTTGACCACCGAGAACACCGG
CCCGTCCCCGGTGGCTTTCACACAGGCCCTGCACAGCTACTTCCGGGTAGGCGATGCCCG
TCGTGTCGAGGTTGATGGCCTCGATGGCCTGCACTATCTGGACAAGTACGAGGATTACAC
GCAGCTGCGCCGGCAGCAGGGGCCCTGGTCGCTGCGTGACCCGCGCGATCCGGGGCGCAG
CGACCGCATCTATACCGGTGCCGGTGGCCACTACGTGCTTCGCGATCCCGTCCTGCAGCG
GCGGATCGAGATCCGCAGCGAAGGCAGCCAGACCCTGGTGGCGTGGAATCCGGGCGCGGA
GGCGGCGGCGAAGATGGCCGATGTCGGCGACGGTTGGCACGATTACGTGTGCCTGGAAGT
AGCCAATGCCGGGCCGGAGCAGATTGCCCTTGCACCCGGCGCGCGCCACCAGTTGGTGCA
GGTACTGGCCAGTGAACCGCTGCAGGCCGTGGCGGGGTGTTCGGAGTAACCATGGGATCG
ACAGGAATGGATGGCATGCAGGACGCACAGTGGTGGTACGCCAACAGCAAGCAGAGCGAA
GGGCCGGTGGACCTGGCCGGGCTGCGCCGTCTGCAGCAGGACGGCACGGTAACCGCCCGT
ACGCTGATGTGGCGGGAAGGAATGGCATCGTGGCGGCCGCTGGCCGAGCTGGATCCTTCG
GTGGCGCCGATGGATCCGACCCCGCCGTCGATTGAACCGGCGCAGGCCGTCAGCGCCAGC
GGCGCATCGACCGCTGATCCGTCCGACCCCTATCGTGCGCCGGCAGCTTCGCCGGTGGCC
GCGACCGCGCCGCAGCTGGAAGGCGACATCGCCTTGTACGCCGCCGTGGTCGGCGGCAAC
TTCCCGATCTATCGACAGCGCTGGCGGCTCGACCAGGGCATTGCCGACGGCAACGGCACC
TGGCACTGGCCGGCGTTCCTGATCGGCGTGATCTGGATGGTGTACCGCAGGATGTACCGG
CTGGCGGCGATCTGGGCCGGCGTGCTGGTGTTCTTCAGCATCGCCGAGGCGTTGCTGGGC
GTTCCGGAAGGCGTGTCGACGGTCATCACCCTCGTCATCAACATCACCGCCGCGGTGTAT
GCCAACCGCTGGTACCTGGCGCATTGCCAGCGTGAGATCGCCCGCGCGCGCGCGTTGGTG
GGAGATGACGAGGCGCGCCTGCGCAGCGAGCTGGCCAGACGGGGTGACACCAATGCACTG
GTGGCGGCGGTGGTGGCCATCGCCGTCGTTGCGATGATGCTGGTGGGGCAGGCGCTGGCA
GGCTGAGGCCGGGAAGGCTTCAGATCCAGCGGTGGCTGCCGCTACCGCGGGATCATCCTG
GGCAAGGAATCGCCGACATGAATCATCTGGATACTCCGCCGGTTTCCCCGGCGGATGACA
ATCCCTATCTTGCGCCCGCCACAGAGGTGGACGACGCGCCCGCTCCGTCCGACGCGGACT
ACCTGAACCTCCTCGTCGGCCCCAACGCGGCGCTCTACCGCCAGCGCTGGCACCTGGGCA
GCCCGGTGCCGAAGCCGCCGCGACCGTGGCACTGGCCCGCCTTCCTGGTGCCGACGTACT
GGCTGCTGCACCGGAAGATGTACCTGGCAGCCATCCTCTTCGAGCTGGTCCTGATCGGTA
TCGCGCTGCTGGCGGCCCGCGCCAACCCGCTGCTCACGGTGGCGTTGCTGGCGGTGCCTC
GGTTCGCCATCGCGGTGACCGCCAATACCCTGTACCTGCGCTACTGCACGCGACTGCTGG
GCAAAGTGAAGGCTGCCCACGCCGGGCAGCACAACCGCATCCGTGCCGAACTGCAGCGTC
GTGGCGGCACCAGCGTGTGGGCGGTGGTGATCGGCATGGCGGCCAACGCGGTGATCAATA
CCGTCGCCCGCATGGCGGCCTGATCATGCCGGCCTGATAGGGTTGCTCAGGCCGCTGTCC
GTGCCCGCAACACGAGCAGGCACAGCGCACCGGCCAGCAGTCCCCAGAACGCCGAACCGA
TCCCGGCCAGGGAGACCCCCGAGGCGGTGACCAGGAAGGTGACGAGTGCAGCCTCGCGGT
CGCGCTCCACCGCCAGGGCGCTGGCCAGGCTGTTGCCGATGGTGCCGAACAGCGCGATAC
CGGCCACGCAGGCCACCAGCTCCCTGGGGAAGGCTGCGAACAGTGCGGCCACCGTGGCGC
CGAACAGCCCGATGACAATGTAGAAGGCGCCGGCCGCCATCGCTGCGGTGTAGCGGCGCG
CCGGATCCTCGTGCGCATCGCGGCCCATGCAGATGGCGGCGGTGATCGCCGCCAGGTTCA
GTGCATACGCACCGAACGGCGCCAGCAGCGTATTGACTACACCGATCCAGCCGATCAACG
GCGACACCGGGGCGTCGTAGCCGGACGCGCGCATCACCGCCACACCGGGAATGTTCTGCG
AGGCCATGGTGACCACGAACAGGGGCAGGGCAATGCCGGCCACGGCGGTCCACGACAGCG
AGGGCGTCACCCACTGCGGGATCGCCAGTTGCAGATGCACCTGCTGGGCGTGCAGCAGGC
CACGGCTCGCGGCGACGGCGATGCCGACCAGCAACGTGGCGATCACCGCATAGCGCGGGA
ACAGCCGGCGCCCGGCCAGCCAGGTGGCGAACATTGCCAGCGCGAGCACCAGCTGGGTGT
TCATGGCGACGAACACATCCAGCCCGAAGCGCAGCAGCACACCGGCCAGCATGCCGGCGG
CCAGCGCCATCGGTACCCGTTGCATCAGTCGCGCGAAGACCCCCGAGAAACCCGCAAGCA
GGCCCAGCACGGCGGCCAGCAGGAATGCGCCCGTGGCCTCGGAGAGCGAAGCACCGCCGG
CACCCACCACCAGCATCGCTGCACCCGGGGTCGACCACGCTGTCACCACCGGCACCCGAT
AGCGCAGCGACAGGCCAATGCAGGTCACGCCCATGCCCAGCCCCAGCGCCCACATCCAGG
AGGCGATCTGCGCCTGGTCGGCACCGACGGCCTGTGCCGCCTGGAACACGATCACGGCCG
AGCTGGCGAAGCCCACCAGTACCGTAATGAAGCCAGCGACGATTGCCGGCATCGAAAGAT
CGCGCCACCACGCGCGCCGCACCTGCATGCTCATTGTGCTGTCTCCACTGTGCATCCCTG
CATTGTGCATCCCTGCATTGATTAGGGTTGCGGCGTTGACCGCGCAACGCGCGGGCAACG
CCGCAGTGATCTTCGAGCGTACGTCATGCGTGATGGCGTGGTGCTTCTGTCATCACGCTG
CAAAAAAGCCTTGACGAAATCCGCAGGATCTCTAGAATTCGCTCCCTTGCTGCAGCGCAT
CGCTTCCCCGGAAACGACACGCGAACAGCGACGCCACCACCGGCGAACGAGTTGATCGAA
CGAAGGTGTTGACGGACTCGAAAAGTCCGGCATAATAGGCGGCTCGCAACGACGAAAGGC
CCTCGGGCCCAACGACGAAGCAGCATCGGCAACAACGTCCACTCCGGTGAGACGGCCTTG
AAAAAAGGTGTTGACGAAGCGGAAAAGCCGGCTATAATGGGCGGCTCGCTACGAAGGAAA
CTTCGCAGCACACGGGAACGGCGCTGAGGCCACTTCCCCGGATCTTTGAAAGTATGCGCA
GGTATCTTGTGAAGGCGCCTGCAG
>contig00013 len=115676 cov=32.1 corr=0 origname=NODE_13_length_115676_cov_32.118036_pilon sw=shovill-spades/1.0.4 date=20230425
TTACCCCTGCCCATCCAACAAACCCGGTGTGGGGCGGGGGCTGGCCGCCACCCGCGCTCC
GGGGGGGGGGCCGGCCCGCGGCCGGCACTACTGATCGACGGCCAACCAGGCCTGCACCGT
GGCCGCATCGAACGGCCAGTCCAGCTCGCGCTCGCCGCGCTCGTCGCGCAGCACCGGCAC
CCGCGTGCCATAGCGCGCTTCCAGCGCCGGCTGGTCATCCAGGAACACCGATTCGAACTC
CGGCGCCCGCGCCTTGGCCAGCTCGGCCAGGGCCAGGTCGCACAGGTGGCAATCGTCACG
CTGGATCAGGGTCAGCATCAGTCAGGCTCCCGTGGCGGAAATGCTGCGCCGCAGCCATCG
GATGGCCCGGCAAGCCGCTAGAATAGCCGCTTGTCCGGTACCCGCAGTTTGGCATCCATG
GCTGTCAGCACGTTCGACGTTTTCAAGATCGGCATTGGCCCGAGCTCCTCGCACACCGTC
GGACCGATGAAGGCCGCCGAGCGATTCATCCATCGCTGGCTGCTCGACCCGGGCCGCCTG
CACGAGGTCGCGCGCATCCGCGCCGATGTCTACGGCTCGCTGGCCTTGACCGGCCGCGGC
CATGGCACCGACAAGGCGATCCTGCTGGGCCTGGAAGGCCAACGGCCTAACCTGATCGAC
CCGGACATCATTCCGGCCACCCTGGAGCGCATCCGCAGCAGCAAGCGCATCCAGCTGATG
GGCCAGCACGAGATCGCCTTCGACGAGAAGCGCGATCTCGGCATGAACAAGCGCCAGAAG
CTGCCCTACCACACCAACGGCATGCGCTTCACCGCGTACAACGCCGACGACGAAGTGATC
GCGACCCGCGATTACTACTCGGTCGGTGGTGGCTTCGTGGTCAACCAGGACGACGCGGCC
GATGACCGCATCGTGCCCGATGAAACCCCGCTGCCCTACCCGTTCAAGAGCGGCGACGAG
CTGCTGGCACAGACCGCACGCAGCGGCCTGAGCATCGCCCAGCTGATGTTCGAGAACGAA
AAGTGCTGGCGCAGCGAAGACGAGATCCGCGCCCAGCTGCGCGAGATCTGGAGCGCGATG
CAGTCGTGCGTCACCCGCGGCATCCGCGAGGAGGGCGTGCTGCCGGGTGGCCTGAAGGTC
GGCCGTCGTGCACCGGCGCTGTACCGCGAGCTGTCGTCGAAGCCGGAAGCGGCGATGCGC
GATCCGCTGACGACGCTGGACTGGGTCAACCTGTACGCACTGGCAGTGAACGAAGAGAAC
GCTGCCGGTGGCCGCGTGGTGACCGCACCGACCAACGGTGCGGCCGGCGTACTGCCGGCG
GTGCTGCATTACTTCGACCGCTTCTGCCCCGGCGCCAACGAACAGCGCGTGTTCGATTTC
CTGCTGACCTCGGCGGCGATCGGCATCCTGTACAAGGAAAACGCTTCGATTTCCGGTGCC
GAAGTGGGCTGCCAGGGCGAAGTGGGCGTGGCCTGCTCGATGGCGGCCGGTGGCCTGGTC
GCGGCGCTGGGGGGCAACCCGAGCCAGATCGAGAACGCCGCGGAAATCGGCATGGAACAC
AACCTGGGCCTGACCTGCGACCCGATCGGCGGCCTGGTGCAGATTCCCTGCATCGAGCGC
AATGCAATGGGCGCGGTGAAGGCGATCAATGCCTCGCGCATGGCGATGCGTGGCGACGGC
AAGCACAAGGTGTCGCTGGACAAGGTCATCAAGACCATGCGCGATACCGGCCGCGACATG
CAGGACAAGTACAAGGAAACCAGCCGCGGTGGCCTGGCGGTGAACGTCATCGAGTGCTGA
GGGCGACCGGCTCCGGCGCGATGGCGACGGGCCACAGGTAGAGTCGACCGTCAGTCGACC
ATCGCGCGCAGCGCGGGATTTCCGCGGCCTGAGGGAAGAGCAGTCGACCAACAGTCGACT
CTACCCGGTCACCCTTGCCCGTACGGGCGACACCGTCACCGCGTTCCGGTTAGGCTCGGG
GCTTCCCCACCCCGGATTGCCCCATGCGCGTGATCGCTGCCGCCCTGCTTGCCTGCCTTC
CGCTGGCCGCCCTGGCCGCCCCCACCTACGGGCCTCGGCTGGAGGGTTTCGACTACGGCT
ATCCGGTGAAGACCTTCGCGCTGGAATCGCAGCGGCAGCCGCTGGAGATGGCCTACCTGG
ACATCGCGCCGAAGAAGGCACCCATCGGCGTGGTGGTGCTGCTGCACGGCAAGAACTTCT
GTGCCGCCACCTGGAAGGAATCGATCAAGCCACTGGTCGCCGCCGGCTATCGGGTGATCG
CCCCGGACCAGGTGGGCTTCTGCAAATCCAGCAAGCCCGAGCGTTACCAGTATTCGTTCG
CGCAGCTGGCCGCCAACACCCATGCCCTGCTGCAACAGCTGCAACTGGGTGACGTCCCGG
TGCACCTGGTCGGTCATTCGATGGGCGGCATGCTGGCGGTGCGCTACGCGCTGATGTTCC
CGCAGGACCTGCGCAGCCTGTCGCTGGTCAATCCGATCGGGCTGGAGGACTGGAAGGCGC
TGGGCGTCCCCTGGCGCAGCGTCGACGCGTGGTACGCCGGCGAAATGAACATCAGCTATG
ACAGCATCCGCCGCTACCAGCTGGAGGTGTACTACGACGGCAAATGGAAACCGGCCTACG
AACCGTGGGCGCGGATGCAGTCGGGCATGTACGAAGGCCCGGGCAAGCAGGCCGTTGCAT
GGAGCCAGGCGCTGGCCTCGGACATGGTGTTCAACCAGCCGGTGGTCTACGAACTGAAGC
ACGTGCAGGTGCCGACCACGCTGTTCATCGGCCAGAAGGACCGCACCGCGATCGGGCGCG
ACCTGGCGCCGCCTGCGGTGAAGGCGACGCTGGGCAATTATCCGGTGCTGGGCAAAGCAG
CGGCCGCAGCGATTCCCGGCGCGACGCTGGTCGAGTTCGCCGAACTGGGCCATTCGCCGC
AGGTGCAGGACCCCAAGCAGTTCAACAGCGCGTTGTTGAAGGCCCTGAAGTCCCGCTGAC
CGGCAGGCGTGCCCTCTGTAGAGCCGAGCCCACGCTCGGCTCATGCGGCAGGACCGGGGT
TCTGTCAGGAGCAGCCGAGCGTGGGCTCGGCGCTACAGGAACAATGCGATCAACCCACGA
TCCGCAGCACGTCATCCAGCAACGCAGCCGCAGTGACTTCCGCGCCGGCACCCGGCCCCT
GGATCAACAAGGGTTGGTGGCGGTAGCGATCGCTGTGGATGGCCACGCGGTTGTCGGTGC
CGGCACCCTGCGCCAGCGGATGATCGGCCGGCAGTTCGCGCAGGCCCACCTGCGCACCTT
CGCTGTCAACACGGCCAACGAAACGCAGCACGCGGCCGTTGTCACGTGCCTGCTGCCAAC
GCGCCTGCAGCGGCGCATCCAGCTGCTCCAAGGCAGCCACGGCATCCTCCAGCGGCAACG
CTGCCAGCGCTTCAGGCACCAGTGAATCCACCTGTACCTGCGACGCATCCAGCGCCAGCC
CGCTGCTGCGCGCCAGGATCAGCAGCTTGCGGCGCACGTCCTCGCCGGACAGGTCCAGGC
GCGGGTCTGGCTCGGTATAACCGGCCGCCAGCGCCTCGCGCACCGCCGCCGAGAACGGCG
ACTGGCCGTCATAGCGATGGAACAGCCACGCCAGCGAGCCGGACAGCACGCCCTCGATGG
CATGGATGTGATCGCCACCGGCCACCAGCGCGCGCAGGCTGCTCAACAGCGGCAGCCCGG
CACCAACGGTGGCACTGTCGCCATAACGCGCGCCACTGTCGGCACAGCTTTCGGCAATGG
CCCGCGCGCGGGCGAGCTGCGCGCCCCGGCCCAGCTTGTTGGCGGTCACCACATGCACGC
CGCGCGCCAGCCATTGCACGTGACGGGCGGCCACGTCTTCACTGGCCGTGGCATCGACCA
CCACGTCGCCACGCTCCAGCCCTTCGGCGCTCGCCCATGGTGGCGAACTGTGGCCATCGC
GGGGGGCTCGACGTGCCAGTTCCAAGGGCAGCGCCAGGTCGCGATCGATCTCCAGCGCGG
TGCGCGAGTTGGCCAGCCATTGCACGCTGGGCAGTTCCAACCCGCGTGCCTGCAGCGCCT
GGTAGCGCTGTACGAAGGCCGAACCGACCGTGCCCGTACCGAGCAGCGCCAGGCGTCCCG
CCCCCAGCGCAGGAATGTCAGCGGCGAGTGCGCTCATGCGTCCACCACCTGTTTGCGGCG
GGCGGCCGCATCGATCACCGCTTCGGCGCGCTGCAGCGCGGCGCCGAGATCGGCCAGCAG
GTCACGCTCGGCCTCGATGCCGACCGACAGGCGCAGCAGCCCTTCGCTGATGCCGGCGGC
TGCACGCGCTTCGGCGGTCATCGCCGCATGAGTCATCGTGGCCGGATGTGCGATCAGGCT
TTCGACGCCGCCCAGCGATTCGGCCAGGGTGAAACAGCGTAGCCCGTCCACAAATGCACG
CACCGCCGCATGCGGATCATCACCGGCGCAGTGCGCCAGTTCGAATGACAGCATCGCGCC
GAAGCCATTCTGCTGGCGCGCGGCGATGGCGTGGCCCGGGTGATCGGCCAGGCCCGGGTA
GTACACCGCGCCGACCGCCGGATGCTGGTCCAGCAGGGCAACGATCGACGCCGTGTTTTC
CTGGTGCACGCGCAGGCGCGCATCCAGCGTGCGCAGGCCGCGCAGGGTCAGGAAGGCATC
GAACGGCGAACCGGTCAGGCCCAGCGCGTTGCCCCACCACACCAGCTGCTCGTGCAGCGC
CGGATCGCGCGCGACCACCGCCCCACCCACCACATCGCTGTGGCCATTGATGTACTTGGT
GGTGGAATGCAGCACCAGGTCCGCACCAAACGACAGCGGCTGCTGCAGCGCCGGTGACAG
GAAGGTGTTGTCGACCACCACGAGGGCACCGGCCTTGTGCGCGGCATCGATGACGAAGCG
CAGGTCGGTGATGCGCAGCAGCGGGTTGGACGGGGTTTCCACCAGCACCAGCTTTGGCTG
CGTGGCCAGCGCCTGCGCCAGCGCTCGCGGATCGGTCAGGTCGGCGGTGACCAGTTCGAA
GTGCCCCTTCTTTGCCAACGCGTTGAACAGCCGCCAGCTGCCGCCGTAGGCATCGTGCGG
CACCACCAGGGTGTCGCCCGGCTGCAGCAGCGCGTTCAGCACCAGGTTGATCGCGCCCAT
GCCGGTCGCGGTGATGACGCCGCCGGCGCCGCATTCCAGTTCGGCCAGCGCTTCACCCAG
CAGGTCGCGGGTCGGGTTGCCACTGCGCGTGTAATCGTACTGGCGCTTGTTGCCGAAGCC
TTCAAAACTGAAGTTCGACGACAGCACGATCGGCGGCGTGACCGCGCCATGCGCGGTGTC
CCGATCGATGCCGGCACGGACGGCGGCAGTGGTACGACTACAGGACGGCTCGTTGGCGTG
CAGGCTCATGCGGACTCTCCAGAAGTGCGGAAGGCGGTGGCGAGGATCGCATCGATGCGA
TCGGTTTCTTTGAGGAAGGCATCGTGGCCATAGGGCGAGCGCAGCACGCGCAGGCTGCCG
CGCGGGCCCAGCCCTTCGACCAGGCCGACCAGGTCGGCCAGCGGCACCAGGCGGTCGCCC
TCCACGGCCACCACCACGGTCGGCGGCAGGATCGCGGTGGGATCGACGCGGTGCAGGTCG
ATTGATTCGGACAGGCGCAGGTAAGCGGTCACTGGCGTGCGCGCGACGTACTGCGCACCG
GCCGCGTCGAGATAGTCTTCGGCAGCCACGCGCACGCGGCCATTGATGACCTCCGGCGCA
GCATCAAAGCGCTCGCCGAACTCTTCCGGGGTGCGGTAGCTGAGCATGGCGAACTGCCGG
GCCAGGGCCAGGCCGTGGTCTTCGCCGCACTGCAGCTGGCCCAGCGCGACCGCGCGGCGC
TGCAATGCGCGCCAGGCGGCGGCATACGGATGCGGTCGGTGCGCACCGCTGGCCAGCACC
AGCTGGCGCACGCGGGCACGATGACGGATCGCGAACTGCTGGCCGACCAGCGCGCCATAC
GAATAGCCAACGAAGGCCTTCAGCGTGCGGATGCCGAGATGGTCCAGCAGCAGCGCCAAG
GCATCGGCCTGGTCGGCGGTATCGATCGGCACATCCAGTGCACCGTCGGCGCCGATGAAG
TCGAAGGCCAGCACGCGCAGCTGCTGCGGATCCAGCGCGCGGCCGCTGCCCACCAGGTCT
TCGGCCCAGCCCTTCTCGCGGAACTGCGTGTTGGACGCCACGTGGCGATGGGCGGAAATG
CCGCCGGCCAGCACCACCACCGGTGCATTGGCCGGACCGACCCACTCATAGCGCAGGCGC
ACCGGGCTGGGGCCGGCGTGGCGCATCGACAGCACCGCGGCGAACTCACCGCGCTCGGCA
TGCACGCGGTCTTCGACCGGCACGCTGACGGGGACAAAGGGTTCGGGGCGAATGGCGGTA
CTGGCGGCGAAGCTCATGGCGGGATCCGGTTGGGGAATCGGCCATCGAGCCTTCGCGGGG
CCCGCGTTCGAGATGCACGTGTGGTGCATGGTTCGAACCATCTTTCGGTGGACGCCACGG
TCCCCGCAGGATTTGGCACCTACGCAGACGCTTGCGCGCCTGCGGGCTGCCCCGGCTTCA
AAGGGCCTGTCCCTCTGCCGGTCTCGATGGTGGGGCCACGATGCCAGCCCTTTCCGGCAC
TGTCAATCCCTTCATGCGGATAAAGCGATGAATATTCTTGGGACAGCTATGCGAAGGCCG
TCCCGGTCGCCCTGTTCAGGATCGGGTACAGTCCGGGCGGTCCATTCCGCTGGAAACGCC
GATGTCGCGCCTGCCCCTGTCCTGCCTGCTGCTGCCTCTGCTGGCGAGCGCGACCGCACA
CGCCGGCGACTGGCGCCAGGGCTGGGGACTGGCTCCCCCTTCCGCCCCGGCCACCCGCGC
AGGCAGTGCCGAGGGCGCCGCCCCCATGGCCCAATTGCGCCTGCAGCCGGTCGGTACGCA
ATGGCAGGCCCGGATCGACAACGGGCTGGCAGGGCCGCTGCAGATCCAGCTGCGCGCCGC
CCCCGGGCACCCGGTCGAAGGCCTCCCGGTCGAGTCGCTGATCCAGGGCGACAGCAGCCT
GGTAGTCGGCCACCTGCCCGCCCCGATCGATGGCCGCATGCTGGATCTGCGCCTGCAGTC
GGTGCCGGGCAACCCGGCCGCACAGGCCGAAGATGTCGCCTACCGCCTGCCATTCGATGC
GGCGCGCCTGCGCGTGGACCAGGCGCCGCAGGGACGATTCAGCCATGACGACGAGGAGAA
CCGCGACGCGGTCGACTTCGCACTGCCGGAGGGCACCCTGGTGCTGGCCGCGCGCGAGGG
TACGGTGATGCAGATCCAGGATGGCTTCCGTGGCAACGGCCAGGACCGCGAACGCGATGG
TGCCCGCGCCAACTTCATCCGCGTGCTGCACAGCGACGGCAGCATGGCGCTGTACGGCCA
CCTGCAGGCCGGCGGCATGCGCGTGCGTCGTGGCCAGGCGATAGGGGCCGGACAGCCGAT
CGGCCTGTCTGGCAACAGCGGCTACAGCAGTGCCCCGCACCTGCACTTCGTGGTGCAGGT
CAATCGCGGCATGGGCCTGCGCTCGGTGCCGGTGCGCATCTTCGCCGAGCAGGGCCAGCT
GCAGTTCGCCCGCCAGGGCGAGGCCGAAGGCGGTACCGGGCGCTGACCGCCCCAGGCCGG
TATAATCGGGCGCTTATCTCTTTGAAGAGCGCCCCGGGCGGGCGCCACTGCCATGTCCGA
AGTCGCCAACGAAGCGTCGCGTCGCCGCACCTTCGCCATCATTTCCCACCCTGACGCCGG
CAAGACCACGCTGACCGAAAAGCTGCTGCTGTTCGGGGGCGCGATCCAGATGGCCGGTTC
GGTCAAGGGCCGCAAGGCTGCCCGCCACGCCACCTCCGACTGGATGGCGCTGGAAAAGGA
GCGCGGCATCTCCGTCACCTCCTCGGTGATGCAGTTCCCGTATGAAGGCAAGATCGTCAA
CCTGCTCGACACCCCCGGCCACGCCGACTTCGGCGAAGACACCTACCGCGTGCTGACCGC
GGTGGACTCGGCGCTGATGGTGATCGACGTGGCCAAGGGCGTGGAAGAGCGCACCATCAA
GCTGATGGAAGTGTGCCGCCTGCGCGACACCCCGATCATGACCTTCATCAACAAGCTCGA
CCGCGAGGGCAAGGACCCGATCGAGCTGCTGGATGAAGTGGAAACCGTGCTCGGCATTCA
GTGTGCGCCGGTCACCTGGCCGATCGGCATGGGCCAGCGCCTGAAGGGCGTGGTCCACCT
GCTGACCGGCGAAGTGCACCTGTACGAACCGGGCCGCAACTTCACCCGCCAGGACTCGAC
CATTTTCCCGTCCATCGATGCTCCCGGCCTGGCCGAGAAGATCGGTGCACAGATGCTGGC
CGACCTGCGCGACGAGCTGGAACTGGTGCAGGGCGCCAGCCACCCGTTCGACCTGCAGGC
CTATCGCGAGGGCAAGCAGACGCCGGTGTTCTTCGGCTCGGGCGTCAACAACTTCGGCGT
GCAGCCGCTGCTGGACTTCTTCGTCGAACACGCACCCGCACCGCAGGCGCGCTCCACCAC
CGGCCGCGAGATCGCCCCGGAAGAAAACAAGCTGACCGGCTTCGTGTTCAAGATCCAGGC
CAACATGGACCCGCAGCACCGCGACCGCGTGGCCTTCATGCGGGTCTGCTCGGGCCGCTT
CAGCGCCGGCATGAAGACCTTCCACGTGCGTACCGGCAAGGAAATGAAGCTGGCCAACGC
GCTGACCTTCATGGCCAGCGACCGTGAGATCGCCGCCGAGGCGTGGCCGGGCGATGTGAT
CGGCATCCACAACCACGGCACCATCTCCATTGGCGATACCTTCACCGAAGGCGAAGCGGT
CACCTTCACCGGGATCCCCAACTTCGCCCCGGAACTGTTCCGCCGCGCCCGCCTGCGCGA
TCCGCTCAAGCTCAAGCAGCTGCAGAAGGGCCTGGCCCAGCTGTCCGAGGAAGGCGCGAC
CCAGTTCTTCCGCCCGCTCACCAGCAACGACCTGATCCTGGGTGCCGTCGGCGTGCTGCA
GTTCGATGTGGCCGCCTACCGCCTGAAGGACGAGTACGGCGTGGAAGCCACCTTCGAGCC
GGTGAGCGTGACCACTGCGCGCTGGGTCCACTGCAGCAACGAGAAGAAGCTGGAAGAGTT
CCGCGAGAAGAACGCGCTGAACCTGGCGCTGGATGCCGCCGGGCACCTGGTCTACCTGGC
GCCGACCCGGGTCAACCTGCAGCTGGCCCAGGAACGCTCGCCGGACGTGCGCTTCTCTGC
CACCCGCGAAGCGGCGCATACCGTTTCGGCAGGCTGATGCCACGGGGTCGGATCCCTTTC
CGGCAGGAAAGGGCTCTGACCCCAGCCAAGGCAAGGCAGGCATTCACCCACCATACGGTG
ACAGGCGTGCACGCATCGCCCATCGCGGCGATGATAGGGGGGTGCGGGTCCCCCTCCCCG
CGAACAATGCCTACGCCATGTCCACGACGTCCATTGCTTCGATCCGTGAAGAAATCGCCA
GCGCCCTGACCCATGGCCTGGGCGCGGTATTCGCCCTGGCAGCCAGCGCGGTGTTGATCA
CCCTGGCGGCGATCTACGGCGACGGCTGGCAGCTGGCCAGCGCGATCGTATTCGGTATCG
CGCTGTTGCTGCTGTACACCGCCTCCACGCTGTACCACGCCATCCAGCATCCGGTCGCCA
AGGGCCGGTTGAAGGTGTTCGACCATTGCGCGATCTATGTGCTGATCGCGGGCACCTATA
CCCCGTTCACCCTGATCGGCCTGCGCGGTCCGTGGGGCTGGGGCCTGTTCACCGCGATCT
GGGCGCTGGCGCTGGGCGGCGTGGTGTTCAAGCTGTTCTACACCGGCCGCTTCAAGGTGC
TCTCAACGGTGATCTACATCGCCATGGGCTGGCTGGTGGTCGTGGCGATCAAGCCGATGT
GGGCCTCGATCGATGGCGGCACCCTCACCTGGCTGTTCGCCGGCGGCCTGTCGTACACGC
TGGGGACCTATTTCTACCACCGTGAATCGATCCCGTACTCGCATGCCATCTGGCACCTGT
TCGTGATCGGCGGCAGCGTCTGCCACTTCGTCGCGGTCACCATGCAGGTGCTGTAACGGC
CGCTCGACGGCAGCGCGTGCACACCATGCACATGGTCGCTTCGCGCCCTGTCCACGAAGA
GGGGGCAACCATGGCAGCGTGAATGCTGCCGCCTCCCCTGCCGCAAAGCGCACGCCCCGC
TGGCGCCTCCGCCGCCCCGGCCCACGAGGCCGGCGCTGGCTCACGATCCTGATCTTCCTG
CTGGCGGCGATCCTGGTACTGATCGCGTTGTGGGACTGGAACTGGTTCAAGGGGCCGGTG
GAGCGCGCGGTGCAGGCACGCACCGGCCGCGTGCTGCACATCGGGAACCTTGATGTCGAC
CTCGGCCGCACCAGCACGATCCGCGCCGATGCGGTCACCTTCGCCAATGCCAGCTGGGCG
AAACAACCCGATATGGCCAGCGCCGACCGCGTCGAGATCGACGTGCGGGTCTGGCCCCTG
CTGCGCGGCAGCGTGCAGCTGCCCGAAGTGCGCCTGACCCGGCCGGACGTGCTGCTGGAA
ACCGCCCCGCGCAAAGGCGAACCGGGCAACTGGGATTTCCTCGGTGACAGCGCCGGCAGG
ACCAGCCCCCAGCTCAAACGGCTGCGCGTCGATGACGGTCGCCTGCAGTTCCTCGATGCG
CTCGGCCGCACCGATATCCGCGTGGACGTGCGCAGCGGCCAGCCGAAACAGGCCGACGCG
GCGCCACCGCTGCTGGTGCAGGGCAAGGGACGCTGGCAGGGCAATCCGTTCACCCTGCGC
GGTGGTACTGAATCACCGCTGGAGCTGACCGACAGCGGCCACCCGTTCCTCATCCACCTC
GACGGTCGCGCTGGCGCCACCCACGCCGTCGCCAGCGGCACATTGACCAATCCCTTCCAG
CTGCGCGTGTTCGACCTGCAGTTCGCGCTCAGCGGCCAGGACCTGGCCGACCTCTACCCC
TTGCTCGGCATCGCCATTCCGCCGTCCCCGCCCTACGCGTTGAACGGTCGGCTCAAGCGT
GACCACGACCTCTGGCGTTACGAGCAGTTCACCGGCAAGGTCGGCGACAGCGACCTCGGT
GGCAACCTGCAGTTCGAAGTGGGAGGCGCGCGCCCGCGACTGACCGCCACGCTGGAATCC
AGACGCCTGGACTTCGATGACCTGGCCGGCTTCGTCGGTGCGCCACCGAAGACCGGCGGC
GGCGAAACCGCCAATGCAGAGCAGAAGGCCGAGGCCGCACGGGTCGCCGCGCGTGCGCGT
GTGTTGCCGGACACGCCCTACAACCTCGGCAAGCTGCGTGCGATGGATGCCGACGTGCGT
TGGAAAGCCCACCGCATCAACGCGCCGTCATTGCCATTGGACGACATGGATGCACACCTG
TTGCTGGATGACGGTGTGCTGCGGCTGGACCCACTGAACTTCGGCGTCGCCGGCGGCGAC
ATCCGCAGCACGATCCGCATGGACGCGCGCCAGCCGCAGATCAGTACCGCGCTGAAGGCC
AGTGTGCGCGGTGTGCAGCTTGGCCAGTTGTTCCCCGACGCCAAGCTGGCCGAACAGGCC
AAGGGCGGCATCGGCGGCGAGGTGGACCTGAGTGGCCGCGGCAATTCGATCGCCGCGATG
CTCGGCAGCAGCAGCGGCAAGGTCGGCCTGGCGATGGGCCGTGGCCATGTCGGCAACCTG
GTGATGGAACTGGCCGGCCTGGACATCACCGAGTCGCTGAAATTCCTGGTGACCGGCGAC
AAGCAGATTCCCCTGCGTTGCGCCTTCGCCGACTTCGGCGTGCGCGACGGCCTGATGACC
AGCCAGGCGCTGGCGGTGGATACCACCGACACGATCCTCATCGGCGAAGGCACGGTCAGC
CTGCGCGACGAGAGCCTGGACCTGCTGTTGAAGCCACGCCCGAAGGACAAGAGCATCCTG
GTGCTGCGCTCGCCACTGCACATCGCCGGCACTTTCAAGGACCCGTCGTTCCGCCCGGAC
TTCAAGGCGCTGGGCATCCGCGGCGCGGTGGCCCTGGCACTGGGCAGCATCGCCCCGCCG
GCGGCATTGCTGGCAACCATCGAACTGGGGCCGGGCAAGGATGCCGACTGCGGGGGGCAG
TATGCGAAGTAGGAGCGTTCGTTCGTGGCGCCTGGACTGATCGTGGTTTGAGGGGGACGA
GTGACAGTTTCCTGCGCGCGCGGAACGAGAGCGGAAATTCAAAGTCAAAAGAAAAAAGCA
AAGTCAAAAGCTGTTGCCAACCAAGGTTGGCAGCTACCAAAGGCAGTCAACCGACGCGGC
AACCCACCGCACTCGCGGGACGAGTCCTGAGGCGGAGTGCATGGCCGTGCAGGACCGTTG
GCGCCATGGGCCCGAGGCATGCCTCGGGCGGGTTGGACAGGACGCCCAACCCCGGTCTTG
CCGTGTGCGCAGGACAGCGCACACGAGCAAGGCGCCATCGAGCCCCCATGGGTGAGGGCG
CTTTGCTTGCGAAGCACTGCTTCGCAAGCGCCCGAACGCACAGCCGCCAGCGGCTGGGCC
GGACCGCGGAGCGGGGTTTACGGCGTGTCCTGCATGGCCATGCCCTCCGCCTCCCCCGCA
TCAGGAAGGCGCTGCTTTGGCTTTGGCTTTGGCTTTGGCTTTGGCTTTGAGCTTCGAAAA
GCGGGCCGGCGGGCCGCAGGCCCGCCGGTGAACACCTCACCCCGCCACGATGTACTGCTG
CAGCTGGTCCAGCTCGCGCCGCTGCGCATCAATCACCGACTTCACCAGGTCACCGATGGA
GATCACCCCCAGCACCTGCGCGCCCTCCACCACCGGCAGATGGCGGATGCGGTAGTCGGT
CACCAGTTGCAGGCAATGCTCCACCTGCTCACCGGGCGACACCGTCACCACCTGCGCCGT
CATGATCTCCGCCACCGCGGTATCGCGCGATGAACGATCACGCAGCACGATCTTGCGTGC
GTAGTCACGCTCGGACAGGATCCCGACCAGCCGCGGCCCGTCCATCACCAGTACCGCACC
GATGCCCTTTTCCGCCATCAACCGGATCGCATCGATCACCGCCGCGTCCGGCGCGACCGC
ATGTACTTCAGGAGACTTGCCATCCAACAGTTGTCGTACCGTCGTCATCTGCCTGCCCTC
CGAGGGTGGGTTGCAGGGCCGAGTCTGCCACGGCGGATGCTAGCCACGCGTCAACCAGGT
ACAACGGCCGCTGCTTGGACTCTTCGTACAGCCGCCCCAGGTACTCTCCCACCAGCCCCA
GCGCGATCAACTGCACTCCCCCCAGGAACAGGATCACCGCCATCATCGTCGGCCAACCCG
CCACCCGGTCGCCATACAGCGCCGCCTTCACGATCACCCACAGGCCGAACACGAACGCGA
CTGCGGCGGTTGCCAGTCCCAGGTAGGTGGCAGCCCGCAGCGGCACAGTCGAGAAGCCGG
TGATGCCTTCGAGGGCGAAATTCCACAGCCGCCACAGGCTGAATTTGCTGGTGCCGGCCA
CGCGCGCGTGGCGGTGATAGGGCACGGCAATCCGCTTGAAGCCTACCCAGCTGAAAAGCC
CCTTCATGAAACGGTGGCGCTCACGCATCCCGCGCAGGGCGCTCAGCGCGCGCGGGGACA
GCAGGCGGAAATCTCCGGTATCGGCCGGAATCGGCGTACGCGACAGGCGACCCATCACCC
GGTAGAACATCGCTGCCGTGGCGCGCTTGATCCAGGACTCGCCATCGCGGGCCATGCGCG
TGCCGTAGACGTTGTCATGGCCCTCGCGCCAGCGCGCGACGAATTGCGGCACCAGCTCCG
GCGGGTCCTGGCCGTCGGCATCGAGGATCATCGCTGCCCCCTCGTGCACCAGATCCAGGC
CCGCGGTCAGCGCCGCCTCCTTGCCGAAGTTGCGCGACAGCTTCAGCGCCGAGACGCGCG
CATCAGCCTGGGCCAACCCCGCGATCACCTCCCATGTGCGGTCATGACTGCCGTCATCCA
CATAGAGGATGTGGCCGTCGATGTCGGGCATGCCGTCCAGCACCGCGCACAGCCGTGGAT
GCAGCAGCGGTAATGCCAGGGCCTCGTTGTAGGCGGCGATGACAAAAGTGAGCCGTTCGC
GGGTCATGCCCGGATTGTACATTGCCGGCCAGGCGCACGACCCGTCGCCCGCCGCTCACG
CCACGCCTGCCTCAGTCCTCCGACAAGTATGACGCGCCTCCCAGCTGGCGCGCCTGGCGC
TGGATCCATGCGGCGCGCCGCTGCACATACGGCCCCGGTGCGGCCGCGTTGTAGCGTCGC
GGTGCCGGCAGTACCGCCGCCAGTCGCGCACTCTCGGCCGGGCTCAACCGGGCCGCGTCC
TTGCCCCAGTATTTCTGGGCTGCCGCCTGCGCACCGTACACACCATCACCGAACTCGGCG
ATGTTGGCGTACATCTCCAGGATGCGCTCCTTCGGCCACAGCGCCTCGATCAGCACCGTG
TACCAGACTTCCAGGCCCTTGCGGATCCAGCTGCGGCCCTGCCACAGGAACAGGTTCTTG
GCCACCTGCTGGCTGATCGTGCTGGCGCCACGCAGGCGCCCTCCCCTGGCGTTATGGTCG
CGGGCCTTTTCGATGGCCTGCAGATCGAAGCCATTGTGGTCGGGGAAGCGCTGGTCCTCG
GCCGCCACCAGCGAGATCGGCAGGCTCGGCGCCATCTGGTCGAGGTCGCGCCACTGGTAA
TGCAGCCGATAGGACCAGTCCGCCTCGCCCAGCGCCTCGCCGTAGCGCCACAGCATCACC
GTGGACACCGGCGGGTCGATGAAGCGCAGCACCAGCACCTGCAGGCAGCTGAAAGCAGCC
AGCAGCACCGGCAGCCACAGCAGCCGCTTCCAGCGCCAGCACCGCCGGCGCGGCGCGGCC
ACCTCCGCCACTACCTTGTGCTGCTCTCCCGCTGCCCCCATTACTGGTGCATCCTTCTTC
TGTCTGGTTGTCGGCGCATTATCCGGCAACCGCCCCCGTTTACGCGCGATGTGAGCCGAT
GACCGCCAACTCCGATTCCCTGATCCGTTTCCTGCTCCCCGACGCCGGCGTCCGCGGCGT
GCATGTGCACCTGCAGGCCACCTGGCAGGAAATCCTGTCCCACGCCGTGTACCCGGACGC
CGCTGCCGAGCTGCTCGGCGAGGCCTGTGTCGCCTCGGCCCTGTTCACCGGCCACACCAA
GATCGACGGCCGCCTGTCAGTGCAGCTGCGCAGCAGCACTGCCCTGCGCACCCTGTTCGC
CGAATGCACCGCGGGCGGCACCCTGCGTGGCATCGCCCAGCTCAGCGAAGGCGCCGACGC
GCCGCGTGACCTGTCCAGCCTCGGCGATGACGCCATCCTCGCCATCACCATCGAGAACCC
CGGCCTGGACCCGCGCGAGCCGCAGCGCTACCAGAGTCTGGTCGCGCTGACCGCGCCGGA
ACTGGACGAGGCCTTCGAGGACTACTTCCGCCAGTCGGAGCAGCTGCCCACCCGCCTGCT
GCTGGCGGCCGACCGCAACGGTGCCGCCGGCCTGCTGCTGCAGAAACTGCCGGGCGACGA
AGGCGACGAAGATGGCTGGGCGCGCGCCAGCGCCCTGTTCGAGACCCTGGGCAAGGCCGA
ACTGCTGGCGACCCCGGCCGAGCAGCTGCTGCACCGCCTGTTCCACGAGGAGCGGCCGGA
GCTGCTGGGTGAAAAGCCGCTCTCCTTCGCCTGCTCCTGCTCGCGCGAGCGGGTGGCCGG
CATGCTGCAGTCGCTGGGGGAAGAGGAGGCCCGAGCGGCCGCCGAGGACACTGGCGCCGT
CGAGGTGCGTTGCGAATTCTGCGGACGCGAGTATCACTTTCCATTGACGGAGTTCGGCAT
ACTGTTCCACGGCGCCCAGGGGGCTGTACCGGCGCCTGAACGACTTCAGTGAACGGCAGT
CTTGTACCTGGGGAGGATCAAGGCTTGTTAAGAATTCATAAACACCCTAGGATCGAGTTC
CCGTCCCCACGGGAACTTCCGTTGTCTGTCCCTGTCTGAACTGGTCCGATGCGTACCTTC
CTGCGTCTACCGCTGGCCCTGCTGATCGCCCTTGGCGCGATCACGGGCGTGCATGCGCAG
AGCAAGGACACCCGCACCGTGCTGCCGGTCTGGAACAAGGGCAGCGGCAAGGTCGAGGCG
CTGCTGTACCTTGAGCCGACCGGCGAACAGGCGGCCGGCGCCCGCTGGCATTTCGGCCGC
AACTCGCTGGACGCGGCCTTTGGCCTGTCCTCCGGCGATTCGCTGGGCCTGCTCTGCAAC
AGCAGCAGCGGCACCAGCATCAGCGGTCTGGCCAGCCATTGCATGCTGGCCAGCCTGGGC
GACGAGGATGATCTGAACAGCCGTCGTTTCAGCGGTACCGCCGCGCTGAACCGCGGCAAC
AGCCGCCTGGGCATCACCGCCGGCACTGGCCGTGAAACCCTGCCCGCCTGGTTGTCGGGC
CCGAACAAGACGCCCTCGCTGCGTGCCGAGCAGAACGATCTGACCGTGTTCGCGCAGAAG
AACATCGGTCGCGAAGGCTTCGTCTCCATCGCCGGTACCTACGCCAAGGCGCGCCTGGTT
CCGCTGGCCGACGCCTCGCCGGCCATCGTCGATCGCTGGGACAGCAAGAGCCTGAGCATC
GGCGCCGGTTACGGCAACTTCACCGGCAGCATCATCGGCCGCGTGGTCGACGTCCCGGGC
AAGCCCGGCAAGTGGGAAGGCCTGGGCATCGGCCTGACCTGGCGTACCCCGTGGTCCGGC
CAGCTCACCGTCGGCGCCGAGAATGTGATCAGCCGCGGCAAGAATCCGTTCTCCCCGCGC
AACGAAAGCAACGACGACGGCACCGTGCCGTATGTGCGCTACGAACAGGATCTCTGATCC
CGGTAAACAGGCTCAGCAACGATATTCCCAAAGGCGCCGAAAGGCGCCTTTTGCATGTGC
AAGCCTGCCGCGCACTTGCGTAACCGGTATCGCCGCTGGGCAATGAAACGCTGCGCACCG
ACATAGTGAGATACATTTCAATCGAAACTTTTTTCATCATTCTGCGTTAACAAACGAGGC
AGAGCGCTCTGACCATGCCCGTAAACTATTGAGTGGCATGGGAAAAGCGCATCTTTACCA
AAATCACAGGCTTGATTAACACAGCTTTAATTCTTGGCGAACGCCCGTTACTATCGGGTC
AGCCTCGCGATTTGGGAGCGCTTTTTCGCTCCCCCGCCGGGCATTAACCCCAGCCAAGAT
TTCTTGGAGAGAGAGAGCCAATGAAACTCAAGTCCAGCCAGCTGCGTGACGCAGTTGTGA
TCGCGCTTGTCGCCGGTGCCACCACCGCGACGGCGCACGCCCAGGAAGCCACCAACCTCG
ACCGCATCGAGGTCACCGGTTCGCGCATCCGTCAGGTCGATACCGAAACCGCCCAGCCCG
TTCTGAGCATCAGCCGCGCTTCAATCGAGAAGAGCGGTTTCAAGACGGTCGCCGACGTCC
TGCAGAACATCGCCGCAGCCGGCAGCCCGGCCATCAGCCGTTCCGAGCCGCTGTCCTCCG
GTGAAGCCGTCGGTGGCTTCTACATCGACCTGCGCAACCTCGGCGCCGAACGCACCCTGG
TGCTGGTCGACGGCAAGCGCCTCGGCGCCAGCGTCAGCGGCCTGCAGGACGTGTCGCAGA
TTCCGTCGGCCATCGTCGAGCGCATCGACGTCCTGAAGGACGGCGCGTCGTCGATCTACG
GCTCCGACGCGATCGCCGGTGTGATCAACATCATCACCCGCAAGAACTTCCAGGGCCTGG
AAGCCAACGCCTACGTCGGCCAGTACGGCGAAGGCGACGGCCAGAAGACCAGCTACGACT
TCGTGGCCGGCTTCACCGGTGACCGCGGTTCGATCACCATCGGCGCCGAGTACGCCGAAG
AAAAGGAAGTGTGGGCCAAGGATCGCTGGTTCAGCCGTTATCCGCGCACCACCTTCCACC
CGGCCCAGAACTGGAGCCCGGTCAGCCAGTGGGGCACCATCATCGATCCGGATACCGATG
ACTGGCTGGTGCTGAACCGCGGTGGCGACTACCGCGACGTCAACCAGTACCACGACCAGG
ACTTCGCCGGCATCACCGGTGACACCAGCAACTCCAATACGCAGATGCACCTGCTGACGC
CGACCAAGCGTCGCTCGGTGTTCGCCAACGTCCAGTACGACCTGACCGACAACATCCGCT
TCGTCTCCGACCTGCTGTACACCCGTCGTGAGTCGCAGGCCCAGGTCGCAGGCTATCCGT
TGCAGTCTGCGTCGTATGAGCGCCTGGGTGCCAAGTGGGATGCCGACAGCTACTACAACC
CCTTCGGCAAGGACATGGGCTTCATGCGCCGTGGCTGGGAAGTGCCGCGCCTGTCGACCA
ACAAGCTGACCACCTTCCGCTTCACCGGCGCCCTGCAGGGCAGCTTCCAGTTCAATGACA
AGTACTTCGACTGGGAAGCCGGCTACATCTACCAGAACTCGGAGAACCAGCAGAGCCAGA
CCGGCAACTACAACGTGCTGGCGGTCAATGCCGCCACCGGCCCGTCGTTCTACAACCCGG
CCACCGGCCGCGTCGAGTGCGGCACGGCAGCAGGCCTGGTCGATGGCTCCAACCCGATCT
ATGGCCCGGGCGCCGGCGGCTGCCTGCCGTGGAACCCGGCCATTCCGTACGGCCGTACCG
GTGACGGTGGCCTGACCGGCAACCCGGATCTGCAGCAGTTCCTGTTCCCGACCACCAAGA
ACACCGGTGAAGTCACCACCAAGACCTACTACGCGAACATCGCCGGCAGCCTGTTCACCC
TGCCCGCCGGCGACCTGGGCTTCGCGCTGGGTTACGAGTACCGCGAGGACAAGGGTTCGT
ACAATCCGGACGCCCTGTCGCAGACCGGCTACTCGACCGACCTGGCCGCCGGCCCGACCG
GTGGTGGTTACGACGTCAACGAAGTCTATCTGGAGCTGAATGTTCCGATCCTGGCCGACC
TGCCGGGTGCCAAGGAACTGAGCTTCAACGCCGCGACGCGCTACTCGAAGTACAGCACCT
TCGGCAACACCACCAACAACAAGTTCGGCCTGAAGTGGAAGCCGATCGACCAGCTGCTGG
TGCGTGCGACCTACGCCGAAGGCTTCCGTGCGCCGACCATCGACAATCTGTACGGTGGCA
GCTCGCAGACCTTCGCGTACTTCACCGATCCGTGCGATACCGACTTCGGTTCGACCGGCC
AGCCGGGCGTCGCTGCCCGTTGCGCCGCGGCCATCGGCCCGACCGCCAGCACCTTCCGCC
AGCTGCGCCAGGGCTACGTGCCGGCCAGCGGTCCGGATGAGCAGACGCCGGACCCGTTCA
ACGCCGTCTCCAACCCGAACCTGACTCCGGAAAAGTCCAAGTCCAAGACCGTTGGCCTGG
TGTGGAGCCCGACCTTCGCCCAGGGCCTGAACATGAGCCTGGACTGGTGGAACATCAAGA
TCACCAACACGATCGTCACCGACAGCCCGGATGACCAGCTGAATGACTGCTACGTGCTTG
GCATCGCCGAGCGCTGCAACTCGTTCACCCGTGATCCGAACCGTCACAACGTGATCAACC
TGACCTACGCACCGCGTAACGCCGGTTACCAGGAAACCGAAGGCTTCGACTTCGACGTGG
CGTACCGCTTCGAGACCGACAGCTGGGGTACCTTCAACGCCAACCTGCAGAACAGCTACG
TCACCAAGAACGTGCTGAAGACCACCAATGCGCAGCAGGTGCCTGTGTCGATCCTCAATG
GCTTCGGCAGCAACTTCCGCCTGCGTTCGAACCTGGTGCTGGGCTGGGAGCGTGGCGACT
GGGGCGTGACCTGGGGCACCCGTTACTTCTCCAGCGTCAAGGAGCGTTGCTACTACAGCG
ACGAGTGCAGCCTGCCGGACTTCGGTTCGCCGGATCCGGTGCGCGACCAGCCGATGAACA
AGCGTGGTTCGACCATGTTCCACGACGTCCAGGTTTCCTGGAACGCACCGTGGAATGCGA
CCATCGCCGTCGGCGCACGTAACGTGTTCGACCACTACGGCCCGCAGATGTACTCGGCAC
CGAACTCGCAGTTCTCCTACTACGGTGGCTACGACATCGGTCGCTTCATGTACATGCAGT
ACAAGCAGAAGTTCTGATCGGCACTCTGATCAGCTGATGCAGCAACGGCCCCGCAAGGGG
CCGTTGTTCTTTGTGCGCCATGGACGGAGGCTGGCCGGCGCGCAACAAAAAAGGCCGCGG
TGTCGCCGCGGCCTTCCTTCGACATCATTCCCGGGCGCTCATCCGTTCGGAATCAGCGTC
TCGATCAGATGCTCGACGTACGCTTCGAAATCCTCGCGCGCCTGCTTGGGCTGCTGCAGC
TGCAGCGACAACTGCAGGAAGCCGACATAGGCGGCATAGGCCAGGCGCGCGCGATGGCGT
GCATCGGTCGAGCTGAGGCCGGCCTGGCGGAACGAGGCGACCAGATAATCGAGGCGGCGC
TGCGAGACGCGGTCGATCACCGGCCGCACCATCGGATGATCCAGTGCCTTCAGCAGCTCG
CTGTAGATGATGTGCGGCTGCACTTCATGCGCCACCATCTGGAACAGCTGGCGCAGGCGC
ACGCGCGGATCAGGTACGTCTTCCAGGCTGCCGAACACCTGTTCCTGTTCGAACAGTTCC
CAGCGTTCCAGCGCCGCCTGCAGCAATGCATCGCGCGAAGGGAAATGCCAGTAGAAACTG
CCCTTGGTGACGCCGAGCCGCCGTGCCAGCGGCTCCACCGCGACGGCGCCGACACCTTGT
TCAGCAATCAGATCGAGGGCCGCCTGGGCCCAGTCTTCGGCACTCAGGCGGCTGTTGCGG
CCGGCGCGCGGTTCGCCGGCGGAAGCGTCAGGTTGATTCATGGGCTGATTTAACCATACG
CCGGGGTTCGTTGCAGTACGCGGTTGCGGTCGAAACCGTCGCAGCCTCCCAGGCGAGGTC
CATTCAGGGGACTTCCGCAGCGCACCATACCGTGCAGTATTGACTTCCCCCCGAACCGAT
CCATACTAGCAAGTATGGTTACGTCCCCACCTCCCGCTGCGTTCCATGACCTGCGCCTGG
ACGCCGCCCATGGCGCTCGCCTGGCCGCCACCGCCAGCGACCATGGCCGGCGCGGCCGGG
TGCTGTTCGCGCATGGCTTCGGCCAGACCCGCCACGCCTGGAATGCCACTGCCCGCGCAC
TGAATGCCGCCGGCCTGCAGACGCTGGCCTACGACGCCCGCGGCCACGGCGATTCGGACT
GGAATGCCGCCAACCTGCCCTATCACGGCGAACAGTTCGCCGATGACCTGATCGTGCTGG
CCGGCGAGCAGCCGCGCCCGCCGGTACTGGTTGCCGCATCGATGGGCGGGCTGTTCGGCC
TGCTGGCCGAGTCGCGCTGGCCCGGCCTGTTCTCGGCGATGGTGCTGGTCGACATCACCC
CGCGCTGGGATACCGCCGGCGTCGAGCGCATCCTCGCCTTCATGACCGCCCATCCCGACG
GCTTCGCTTCGCTGGCCCAGGCCGCCGACGTGATCTCGGCGTACATGCCGCACCGTCCGC
GCAAATCCGAGCAGTCGCTGCGTGCGCTGCTGCGCGAGGACGGCCGCGGCCGCTGGCGCT
GGCACTGGGATCCGCGCCTGGTGGCCGAACTGGCCCGCGACAGCGAACAGCACCAGGACG
CACTGGCCGAGGCCGCGCGCCAGGTGAAGTGCCCGCTGCTGCTGGTCAGCGGCGGACGCA
GCGACCTGGTCACGCCGCAGACCGTGGCCGAGTTCCTGGCGTTGGCGCCGCATGCGCGCC
ATGTGCAGCTGCCGCAGGCCACCCATATGGTCGCCGGCGATGACAACGACGCCTTTACCG
CTACTGTGTTGGACTATCTGGACGTGTTGCCCGCAGCGGACGCTGCGGCTTCGTCCGCCA
CAAACGAGCACGTCACCGGAGCACGCTCATGAGCATCGTTCTTCCCTTCCTCGCCCTGCT
GCTGGCAGGCGCGTTCGTCGCCTACCACCGCATGCGGCTGGTTACCTGGACGCTGATCAG
CGTGGCCCTGCTGGCCGCCTGCTGGTTCATTCCCTACGTCAACCAGACCGCCACGATCGT
CGCGGCCGCCGTGTTGGCCGTCATCGCCGTGCCGCTGCTGCTGCCGTTCATCCGCAAGCC
GCTGCTGACCGGCCCGATGATGAAGGTGTTCCGCAAGGTGCTGCCGCCGCTGTCGCAGAC
CGAGCGCATCGCACTGGAAACCGGTTCGGTCGGTTTCGAGGGCGAACTGTTCACCGGTGA
TCCGGACTGGAACATCCTGCTCAACTATCCCAAGCCGCAGCTGACCGCCGAGGAACAGGC
CTTCCTCGATGGCCCGGTGGAAGAGCTGTGCGCGATGGTCAACGACTGGGAAATCACCCA
TGTCCATGCGGACCTGCCGCCGGAACTGTGGGCCTTCATCAAGAAGAACAAGTTCTTCGG
CATGATCATCCCGAAGGAATATGGCGGGCTGGGCTTCTCCGCACTGGCCCACCACAAGGT
GATCCAGAAGCTGGCGTCGGTGTCTTCGGTGGTCAGCTCCACCGTCGGCGTGCCCAACTC
GCTGGGCCCGGGTGAACTGCTGGTGCATTACGGCACCCAGGAACAGAAGGACCAGTACCT
GCCGCGCCTGGCCGATGGCCGCGAAGTGCCCTGCTTCGGCCTGACCGGTCCGTTCGCCGG
CTCCGACGCCACCTCGATCCCGGACTACGGCATCGTCTGCAGGGGCGAGTGGAACGGCGA
GCAGGTGCTCGGCGTCAAGCTCACCTTCGACAAGCGCTACATCACCCTGGCCCCGGTCGC
TTCGCTGATCGGCCTGGCGTTCCGCATGTACGACCCGGATGGCCTGATCGGCGATACCCG
CGACATCGGCATCACCCTGGGCCTGCTGCCGCGCGACACCGCCGGCGTTGAAATCGGCCG
TCGCCACTTCCCGCTGAACTCGACGTTCCAGAACGGCCCGATCCGCGGCAAGGACGTGTT
CATTCCGCTGACCCAGCTGATCGGTGGCGCGGCCATGGCCGGCAAGGGCTGGAACATGCT
CAACGAGTGCCTGGCCGTGGGCCGCTCGATCACCCTGCCGTCCACCGCCAGTGGTGGTGC
CAAGGCCGGTGCCGCGGTGACCGGCGCCTATGCGCGCATCCGCAAGCAGTTCGGCCTGTC
GGTCGGCCGCTTCGAGGGCGTGGAAGAAGCGCTGGCCCGCATCGGCGGCAAGGCGTACAA
GATCAGTGCGCTGTCGCAGGCCACCGCCGCCGCGGTTGACCGTGGCGACGTGCCGTCGGT
GCCGTCGGCGATCGCCAAGTACCACTGCACCACCATGAGCCGCGAAGTGATCTCGGACAT
GATGGACGTGATCGGCGGCAAGGGCATCATCCTGGGGCCGCGCAACTTCGCTGGCCGCAG
CTGGCAGGCCGCGCCGATCGCGATCACCGTGGAAGGCGCCAACATCATGACCCGCAGCCT
GCTGATCTTCGGCCAGGGTGCGATCCTCTGCCACCCGTGGGTGCTGAAGGAAATGAAGGC
CGCGCAGGATCCGGATACCCGCGCCGGCCTGCAGGACTTCGACCGCAGCCTGTTCGGCCA
CATCCGCTTCGGCATCTCCAATGCCGTGCGTTCGTTCTGGTTCGGCCTGACCGGCGCGCG
CTTCGGTGCCGCCCCGGGCGACGCCTATACCCGCCGCTACTTCCGCAAGCTGGACCGCTA
CTCGGCCAACCTGGCGCTGATGGCCGACATCTCGATGATGACCCTCGGCGGCAAGCTGAA
GTTCAAGGAATCGCTGTCCGGCCGCCTGGGCGATGTGCTGAGCCACGTCTACATGACCAG
CGCCATGCTCAAGCGCTACCACGACGAAGGCGCACCGCAGGCCGACCAGCCGCTGCTGGC
CTGGGCCTTCCATGACAGCGTGCACAAGATCGAAGAGTCGCTGTCGGCCGCACTGCGCAA
CTTCCCGATCCGTCCGATCGGCTGGCTGATGTGGGCACTGATCTTCCCGCTGGGCCGTCG
TGCCGAGGCTCCGGGCGATCGCCTGAGCCGTCGTGTCGCCGCCCTGCTGATGGCGCCGAA
TGAAGCCCGCGACCGTCTGGCCAGTGGCGTGTTCCTGACCCCGTGCGAGAACAACCCGGG
CGGCCGTATCAACAGCTACCTGAGCAAGGCGATCATGGCCGAGCCGGTGGAGCGCAAGTT
CCTGAAGGCGCTGAAGAGCAAGGGCATCGAGGCGCTGGACTTCAAGGCGCAGCTGGACGA
AGCCGTGGCCGAGGGCGTGATCACCCAGGATGAGCGCAGCCTGCTGGAAGAGCTGCGCAC
GCTGACCCTGGACACCATCACCGTGGACGACTTCGACACCCACGAACTGCGCGCGGCCAG
CTACTACGACCGCCAGCACAAGGACCCGCATTCGCAGGCAGCCTGATCGCCCGCGACACG
CGTTGCTTCGACGGCGGGCCTCGGCCCGCCGTCGCTTTATCCGCCGACCGGAATACCCAC
CATGTCCACGCCCCTGCTCTCGCTTTACCACCGGCTGCAGCGCTGGCCCGCCGGCACCTG
GCTGTTCTCGCGCGCGGTGTGCTTCAAGGCGCCCTACTTCGCCAGCATCGCGCCACGCAT
CACCCGCCTGGAACACGGCCGCTGCGAAGGCACGCTGGCCGACCGCCGCAGGGTGCGCAA
CCACATCGGCACGGTGCACGCGATCGCGATGTGCAACCTGGCCGAACTGACCGCCGGGTT
GATGGTCGATGCATCGCTGCCGAAGGGCATGCGCTGGATCCCGAAGGGGATGCAGGTGCA
GTACCTGGCCAAGGCACGTGGCACGCTGCAGGCGGTGGCGTTGCCGGCACAGCCGATTGT
CGTCGCGGCCGAGGGCTATGCGCTGCCGGTGACGGTGAGCGTGCGCGACCGTGCGGGCAC
GGAGGTGTTCAGCGCGGTGATCGACATGTGGTTGTCGCCGGCGAAGTAGGTCCCCGCGAA
CGGCGCAGCCCCTCGTGGGTGGACGGTTGATCGCGGAAAGCCCTGGTTGGGCTGGGGACG
GTGGGTTCGCGGGGGACGCCGTGAACCCATCCCTGGGGGCTTGGCCGCGGCATCCATGCC
GCGGACACCCCCGCGAACCCACCGCCCCCAGCCTCGGACGCATCTCTGCGGCGTCCACCC
ACGCAAGAGAAAAAAGAAGGGCAGAAGCAAAAGCAAAAGCGGCCCACCGGCCGCTTTTTG
CTGTTGCTGTTGCTCTTGAACTTCTTTTTCTTCTCCGTGGGCTGGCCGCGCCCTGAAACT
GTCAGGGGTGTGGCGGGTGGGCCGTTCAGGGGCGTTGGCGCCATGGATGGCGCCATCGAG
CTTACATGGACGTACTTGCAGCGTCCCCTGCACGGCCCACCCGCCACACCCAACACATGA
CCCGCTCCACGCGACCAACCCACGAGGGGCTGCGCCGTTGGCTGGAAACTACGCCAGCGC
GCGAAACACCAACGCCAGGATCGCCGGCATCGCCTGGATCATGAAAATACGGCGGCTCAC
GCTGTACGCGCCATAGCACCCCGCCACCACCACGCAGGCCAGCGAGAACGTCACCAGCAC
CGGCTGATCGATCACCAGCCCCACCACGATGCCTGCCGCCAGGAAGCCGTTGTACAGGCC
CTGGTTGGCCGCCAGCACGCGCGTGGCCCCGGCCTTCTCCGGCGTGTTGCGGAAGGTCTT
CAGGCCCAGCGGGCGGGTCCACAGGAACATCTCCAGCACCAGGAAATAGACGTGCAGCAG
TGCGACCAGCAAGGTCAGGGCGAGTGCGATCCAGTACATGTGCGGTTCCTTGGACAGGGA
AGGAGAATGGGGTCAGCGCCCTTTCCCCGCGGGAAAGGGCCCTGACCCCGGCAAATCAAC
GGTCGCGCGGCAGCTTCTTTTCTTCGCGCAGCACGCCGAACGCAGCCAGGGTCATGAAGC
CGGCCACCAGCACGCCGCCGATGAACACCACGTGCGAACCGAACAGGGTCAGTGCCTTGT
GGATCCAGGTGAACCCCAGGTCCGCGCCGCGGTACACCACGGTGTCGATCGCCGCGCCGG
CCTTGTAGCGCCACTGCCGGTCCACGCGCGTGTAGATGGTCTCGCGCGCCGGCTTGGCCA
GTGCGAATTCGCTGGCGCGGGTCATCACCTGCACCACCGCGACCATCAACGGCATCGGCG
AGGCTGCCAGCACCGAGAAGCCGATCAGGATCGCGAAACCGGGAATCAGCAGCGCCGGCG
CGATGCCGTGGCGCGACAGCAGCCAGCGGGTCAGGCCCACCTGCATCAGCAGCGCCAGCG
CGTTCACCGCCAGGTCGATGCGCGAGAAGAACGCGGTACTGGCCGCCGGGTCGGTAAACG
CCGCGCGCACGATGCTGGCCTGCTGGTTGTACAGCAGCGTGCCGACGCCCACGCCGAACA
CCACCATCACCGCCAACCAGCGCAGCAGCGGCTCGCGCACGATCAGTTTCAGGCCGTCCA
GCACGCTGCCGCCCATCGGTTGCTCGCCGGACACCAGTTGCTGCTCGCGTTCGCGCAGCA
CCGCCCAATGCCGCAGCCGCCAGATGCACAACAGGCACACGACCAGGAATGCTGCCGAGA
CCAGCATCAGGTTGGCGATGCCCACGCGCTGCGCCAGCGCGCTGGTGATCAACGGGCCGA
GGAACGCGCCAACGGTGCCGGCCGCACCGATGTAGCCGTAGTAGGCACGCGCCTGTGCGT
TGGAGAACACGTCGGCCATGAAGCTCCAGAACACCGCCACCGCGAACAGGTTGAAGACCA
TCACCCAGAGGAAGAAGGCCATGCCCCGCCCTGGCACGTGACTGTCGAACAGTGCGTAGA
ACCCCAGCAGGGTGACGATGAAGAAGCCGTACACCACGGGAAGGAACACACGGCGCGGGA
AGCGGCTGACCAGCCAGCCGTACACCGGCTGCAGCACCAGCATGATCACGAACACGCAGG
AGAACAGGAACTGCAGGACGAAGTCCTTCAACGCGATGCCATGGCTGGCGAACCAGGTGA
TCAGCACGGGCGGGAACACCGTTTCCAGGTCCGCCGAGGCGGCCATGGCCTCACGCACCG
GGCGCAGCACGTAGTAGCCGCTGAGCAGGCAGAAGAAGTACAGGAACGACCACCACAGCG
CCGGCGACTCGCGCAGCGCCGCCGCCAGGCCCTGCAGCGGCCCCTTGCCCGATGCAGCGC
TCATGCAGCGCCCCTCGCCCACAGACGGCGGTTGGACAGCAGCATGGCGGGCTCCGGGGC
GGTGAAGCGCGTACGTTAGCCAATGCACTGCAACATCGCCAGCGTGACGCGCCCTCGCGC
CTGCGGACGGACGCGACGACCGGCCTGGACGACACGTTCCGATACACACTTTCGGGGCGT
CAAAATTCCAACTTTTTCAACAAGATGCGCATTCATCTTCGCTTTGTTTGTGCACAGGGG
AAAAGCGGCGCTAGAATCGCCATCAGCAGTCGCGCACGGGTCCAACCGATGAAAAAGAAC
AGCCTGCGTCGTCCGATCCGTTCGGCGACCACCGGTTTGCTGGGCATGTTGATGCCCGTT
GCCTTGTCCACCACCGCGCAGACACCGCCGGCGTTGCCGCCGATGCCGACCAACATCGAA
TCCGCGACGGCTGCCACCGTCGCCCACACCCAGCCTGCGGCCTACCGCACCGGTCTGGTG
CCGCGCGTCCAGGCGCCGGCGGCTGGCTTCAACGTCGCCAACATCGAATCGATGGCGCAG
CAGCTGACCTATGGCGAGCGCGTGCCAGGCATGGCGGTGGCGATCGTGCAGGGCGGCCGC
ATTCTCAGCGCGCGTGGCTATGGCGTCACCGACGTCAACAACCCGCTGCCGGTCGATGCG
CACACCGTGTTCCGCCTGGCCTCGCTGTCCAAGGCCTTCGCCGGCACCATGGCCGGCCTG
CTGGTCAACGACGGCACGCTGCGCTGGGACAGCAAGGTCACCGACTACGTGCCGGGCTTC
CGCCTCAATTCGCCCGAAGCCACCGACCGCCTGACCGTGGCCGACGTGCTCAGCCATCGC
GTCGGCCTGCCGTACAACGCCTACGACCGCGACATCGAAGGCAACGCCGAGTACTACGCG
CTGACCCAGAAGCTGGCCAACACCAGCCTGAAATGCCTGCCGGGCGACTGCTACGCCTAC
CAGAATGTGGCCTTCAGCCTGATCGGCGACGTGGTCTATGCGGCCTCGGGCAGCTTCTAC
GAGCAGTCGGTCGAGCGCCGCATCTTCAAGCCGCTGGGCATGAATGATGCCAGCCTCGGC
CTGGCCGGCATCCAGGCCAGCTCGCGCTGGGCGCGTCCGCACGTGCGCAGCCGCAACGGC
TGGGTCTCGCTGACGCCCAAGCCCACCTATTACCGCGTCGCTCCGGCGGCTGGCGTCAAC
GCCAGCGCCAGCGACATGGCGCAGTGGCTGCTGGCCCACACCGGCCATCGCCCCGACGTG
CTGCCGGCACCGCTGCTGGCCACCCTGCATTCAAGCCTGATCAACACGCCGGGCGAGATG
CGTTCGGGCTGGCGCCGTGAGCGCCTGCACTCGGCGGGCTACGCATTGGGTTGGCGTACC
TTCGACTACGCCGGCCACGACGTGGTGTTCCATGCAGGTGCCGTGCAGGGCTATCGCGGC
CTGGTCGCGCTGGTGCCGGAACGTGACCTCGGCATCGCCATCCTCTGGAATGGCGAAAGC
GGCCTGCCCAGCGGCCTGCTGCCGACCGTGCTCGACTCGGCGCTCGGCCTGCCGGCGCAG
CGCTGGCTGGACGTGGACACCGACTTCGGCAGCGACAACCTGATGGCCGAGGGCGCAAGC
CCGGCGCAGCAGGACAAGCGCAAGGGCAAGGGCGCCTCGGGCAACCGCGCGGTGGCTTCG
CCGCGCTGACCAGGCGGGCTCGACCGTGTGTGCGAAGGGCGGCCCATCGGTCGCCCTTTT
TGTTGGCCGTTGCAGCGTCGAGCCCATGCTCGGCTCTGCAGTTCCGCAGCGCTAGTGCGC
GAAGTAGTGCATGCCGCCGTCCACTGGAATCACCGCACCGGTGATGTAACCCGCCAGCGG
CGAGGCCAGGAACGCCACCAGCGGCGCCACTTCCTCCGGTTCACCAAAGCGTCCGATCGG
GATGTTGCGGGCAATGAACGCGCGTCTGCTTTCCTCGGTGGGGTGCAGGCGGTCCAGGAT
CTGCGCGCTGTTGATGCGCCCCGGTGCAATCGCGTTCACCGTGATGCCCTGCCCCGCCAC
CTCCGACGACAGGCCCTTGCTCCACAGGTGCAATGCCGCCTTCGCCGCGGTGGCCGCGTT
CACCGCGCGCGGTTCCATCGAACCGCTGAAATTGATCACCCGTCCCCATGCCTGCGCCTG
CATGCCGGGCAACAGCGCCTGGGTCAGCCGTCGTGCGGCGGAGAAGTTCAGGGCGATCGC
TTCCTCCCAGATATCGTCATCGGCATCGACCGTGGTCGGCCGGGAACCGCCTGCGGCATT
GACCAGGATGTCGACACGCTGCAATGCCTCACGGGATGCGTCCGCGATGTACCGGAGGTC
GCCGGCAACCGTGACATCGCCGGCCACGATGACCGGTGCAGCGCCGCCTTCGGCTTCGAC
CCGCGCCGCCAGCGCCTGCAGCGGTGCCCGCTGCCGCGACGTGATGGCAATGCGCACGCC
CTGGGCCGCCAGCTGCCTGGCGACGGCGGCACCGATGCCGCTGGCCGCGCCCGTCACCAA
CGCGGTACGGCCAGCAAGATTCAAGTCCATGGTGTTCTCCTGTCAGCGTGGCCGGCGAAT
CCGGTCCGTGCACGACATGCTGTTTGATCACCCCTGATTGATAAACTCCACGCAGGTTTC
AGCATTCAACACCCGGGGTGTCAGATGAACCTGCTGGAGAGCATGCAGGTCTACGTGCTG
ATCGTGGACAAGGGCAGCCTCAGTGCGGCAGCCGCGGCGATGGATATCTCGGCAACGATG
GCCGGCAAGCACCTGCGCGCATTGGAAGCCCGGCTGGGCATGCAGCTGTTGAGCCGTACC
ACCCGGCGCCAGCACATGACACCGTTCGGCGAGGACTACTACGCGCGCTGCAAGGAGATC
CTGCGCCTGGTGGAGGAAACCGACGCGCAGGCGCAGCACCAGCAGCTCTCACCGGCGGGC
ACGCTGCGCATCAGCGCACCGGTGATCTTCGGTACACACGCGCTGGTACCGGCACTGGCC
GAGTACATGGCCCGTCATCCGGATGTCCGGGTCGAAGCCACGCTGACCGATCGTGTGGTC
GACCTGGCCGAAGAGGGCTTCGAGGCGGCACTGCGCATCGGCACGCTGGCCGACAGCAGC
GTGCTGGTGGCCCGAGCACTGGCCCCCTATCGCTTGATGATGTGCGCATCGCCGGCGTAT
CTGGCCAGGCACGGCACGCCACGCAGCGTGCACGCACTTGCCGGCCATCAATGCCTGTCG
TTCGAACCGAGTGCGCTTGCCCAGTGGCTGCAGCACGACGCTGGCGAGCTCGACCACGTG
CCCGACGGCCGACTGCAGATCAACAATGGCGAAGCGCTGCGTTCGGCGGCGCTGCACGGC
CTTGGCATCGTCCTGCAATCGACGCTGCTGCTGGCCGCCGATGTCGAGGCGGGGCGTCTG
GTGCAGCTGTTCCCGGAATACGGTCAGGCCGGTCGGCCGATGCACGTGGTCTATGCGCAC
GACCGTTACCACTCCACCCGCCTGCGCAGCTTCCTCGACTTCCTGATGGAGCGCTTTCCA
GCGGCGCCGCACGGCTAGCGCCGACCGTCAGCAAAGCGGTCGAGCCTGGCTCGACTCGAC
GCTACAAGTGGCCCATAAAAAAACCCCCTCCCCGCTGGGCAGCCAGGGAAGGGGGTTTCA
GGATGCGGCTATCGGGAAGTACTTAGATCAGCGGCGCCGGGGTTGCCGGCAGAGCGACCG
GAGCGGCCTTCTTCTTGCGGGCGGCCGGCTTGCGCTTGGCAACCTTCTTCGCTGCCTTCT
TCGGGGCAGCCTTCTTGGTGGCCTTCTTCGCGGTCTTCTTCACTGCCTTCTTGGCGGTCT
TCTTGACGGCCTTCTTGGCAGTGGCCTTCTTCGCGACCTTCTTGGCCGGCTTGCGCGCCG
CGGCCTTCTTGGCAGTCTTCTTGGTGGCCTTCTTGGCTACCTTCTTGGTGGCCTTCTTGG
CAGCGGACTTCTTGGCTACCTTCTTCGCCGCCTTCTTCACTGCCTTCTTCGCAGTGGTCT
TCTTGGCGACCTTCTTCGCAGCCTTCTTCACTGCCTTCTTGGCGGTTGCCTTCTTCGCGA
CCTTCTTCACTGCCTTCTTGGCAGCGGCCTTCTTCGCGACCTTCTTCACCGCTTTCTTGG
CGGCGGGCTTCTTCTTCGCAGCTTTCTTGGTTGCCATGGGATGGCTCCTCGTCAGTGATA
GGGAGTTGAAACGCCCAGTTGGATCAAACCCGCGGATGCTGCGTGCGGGGACCGCCGGCG
CGTCAGGCGCGCCGTTACGGATGCGGCAATGCCCGCCTCGATCGGCGGAGCGGGCATCGG
AACGGGAGTTGCCTTGCATTTCTCCGGGGGAAGCGGGGCCATGTCCACCGTCATCAGGGT
CGCGGTGGTCTTGAAGGGGCTGCTTCGCATCGGACGATTGATTCTGCGCACTCGGTTGGG
CAGGCAAGGTCTGCTGAGGCGAAACCTAATCACGGTTTTTTTTACTGTCAACAACCCCCG
CGAAAAATTTTCACATCCGCGCCTTCCCGGGCGCCGCCGGCGCCACCACTCTGCACGGCC
TGCAACGACGGTGGAAGCGGCGCGCACGCACGTTGCCTGCATCGATGCCAATGCAGGCGT
TGATCAAAAAACACTTGAAATAAGCACTCCGCGTAGACAGGCGCAGGCAAGGCACAACGG
CGTACGCGCATCGTCGGTGGTCACCGGCACCGCCGCCAACGCCAGCACAACGGCGCCGCA
ACGGGGGGCGAAAAGTTTTCACATTCGAACGCTTCGGCGCGGGGCTGAAACGCGGATTTG
CGCAAAACTGCGCACGCCCATCGGCACCGTTCGCCTGTCGGCTGATGCCACGCCGAGGGT
GCACAGCGAACCCCGCGTCATGAGTCCGACGCGGTCGCCAAAACAAAAACGGCCACCCGA
AGGTGGCCGTTCCAGAATCCGGAAACGACGACTCAGTGGTCGTCGTTCTCCAGGGCTTCG
GCGTACGCGTCCGGGTCCAGCAGCTCGTTGACCTCTTCGGCGTTGGTCAGTTCGATCACG
AACATCCAGCCTTCGCCGTAGGCATCTTCGTTGATGGTTTCCGGCTTGTCGGACAGGGCC
GAGTTGACCTCGACGACCTTGCCGCTGATCGGGCTGTAGACGTCCGAGGCGGCCTTCACC
GACTCGACGACGGCGATCTGTTCGCCGGCCTTGGCGTCGGCGCCGACTTCCGGCAGTTCG
ACGTAGACCAGGTCACCCAGCAGGCCCTGGGCGTGGTCGGAAATACCGACGGTGACGCGG
CCATTGCCTTCGACACGGGCCCACTCATGGGACTTGAGGAACTTGAGGTCGCCGGGGATC
TCGCTCATGGGACTGCTCCAGAGATATGCAGGGGTGGAAAAAACGGGGCTAGTGTAACCA
ACCGGCCGCCACTGCTGTCAGTGACGACCGGCACGTTCGGATCAGGCGTCGGCGAGCACG
CCGGGCTGGGCCTGGCCTTCGCGCACGAACGGGAACTTGACCACGCGCACCGGCACCTGC
CGGCCGCGGATGTCGACGGTGACCTCGCCGAGTTCACCGGCCGGCACGCGGGCGAAGGCG
ATGCCCTTGGCCAGGGTCGGCGAGAAGGTGCCGGACAGGATCTCGCCCTGGCCGCCAGCG
GTGGTCACCGCCTGGCCGTGGCGCAGCACGCCCTTCTCGTCCATCACCAGGCCGATCATC
TGGCGCGCGGTGCCGGCGGCCTTCTGCGCCTCCAGCACGTCGCGGCCGATGAAGTCGCGG
CCTTCGTCCAGCGACACGGTCCAGGCCAGTGCCGCTTCATACGGGCTGATCTCTTCGTCC
ATGTCCTGGCCGTACAGGTTCATGCCGGCCTCCAGGCGCAGGGTGTCGCGCGCACCGAGG
CCGGCCGGCTTCACGCCTGCCGCCAGCAGGCGGTTCCAGAAGGCGACCACGGCATCCTGC
GGCAGCAGGATCTCGAAACCGTCTTCACCGGTGTAGCCGGTGCGGGCGACAAACAACTCG
ACGCCGTCGTCGGACTGCGCCTGCAGGGCGGCGAAGCGGCCCAGCTTGGTCAGTGCTGCA
CGGTCGGCTTCGCGGGCCAGGCCGATCACGATGTCGCGCGCCTGCGGGCCCTGTACGGCG
AGGATGGCCAGGTCCGGGCGCTGCTCGACGGAAACACCGAACGGTGCCGCCTGCTCACGC
AGCCAGGCCAGGTCCTTTTCGCGGGTGGAGGCATTGACCACCATGCGGAAGAAATCGTCG
CCCAGGTAATAGACGATCAGGTCGTCGATGACGCCGCCGCGCGGATTCAGCATGCACGAG
TACAGGGCCTTGCCAGTCACCTTCAGTTTGTCGATCGAATTGGCCAGCAGGCGGCGCAGG
AACGGCTTGACCTGGTCACCGCGCAGGTCGACCACGGTCATGTGACTGACGTCGAACACG
CCGGCTTCGCGACGCACCAGGTGGTGTTCGTCCAGCTGCGAGCCGTAGTGGATGGGCATG
TCCCAACCCCCGAAATCGACCATCTTGGCGCCAAGGGCGCGGTGGGTATCGTTGAGCAGC
GTCTTCTGGGTCATGACCGGTCCGGCAGCAGAGGAAACAGGAATTCCCATTATCCCAGAT
CGGTCGCCCGCAGGCGTGCCGCAGCGCAGCGGTTCGTGGAAGCGGAAGCGCGGTCCGCCG
CGCCCTTTCCCTTTCGGGCGAGGCAATGGCTGCGCTCCCCGCAACCGCCTGTTACAGGCG
CACCCGCCCACGCAGGATGTCGACGAACATCACCCAGTCACCCATGAATGAATACAGCGG
ATGCCGGAAGGTGGCCGGGCGATTCTTCTCGAAGAAAAAGTGGCCGACCCAGGCGAATCC
ATAACCGCAGAACAACGCGGCCAGCAGGAGCGTCGGCTGGCCGCGCAACACGGCAGCCGC
AGCCAGCAGCAGCACTCCGCAGCTGCCGATGAAATGCAGGCGCCGCGAGACCGGGTGGCG
GTGCTCGCTGAGATAGAACGGATAGAACTCGCGGAAGCTGGCGAAGCGGGACATGCGCGT
GCTCCGGGGGCCGTGGTCACTGCCATCATGCGCCTTACCGGGATGCAGCGCTGCGCGCTT
GCGGGGCATGGCCCGGCGGCCGTTGTAGAGCCGAGCCATGCTCGGCTGCCTTGGCCTTTG
TAGCGCCAAGCTTGCTCGACTGCTCCCCGGAGAAGCAGCCGAGCATGGCTCGGCTCTACA
AAAGGGTGGGCGCGGTCGAGCCTGGCTCGACGCTACACCGGGGGCGTGCGCGGACCGAAC
ATGATCACCGCCATGCCGGCCAGGCACAGGGCTGCACCGAACAGGTCCCAGCGGCTGGGG
CGGATGCCGTCGACCAGCCACAACCAGAACAGCGCGGTGCCGATGTACACGCCACCGTAG
GCGGCATAGACCCGTCCACTGGCAGTCGGGTGCAGAGTCAGCAGCCAGGCGAACAGGGCC
AGGCTGGCCGCGGCCGGCAGCAGCAACCAGACGCTGCCTCCCTTGCGCAGCCACAACCAT
GGCAGGTAACAGCCGACGATCTCGGCCAGCGCGGTCAGCAGGAACAGGCCAAGCGTCTTC
ACGCTTTTTCTGCTGCCTTGGCGTGCTGCCACAGCGCTTCCTGCGCATCCAGGTCCAGTG
CCGCCAACGCCTCCCCCTGCGCCTCGGCCTGCGCTTCCATCGCGCGGAAGCGCCGCTCGA
ACTTGTGGTTGGCCCCGCGCAGTGCGGCGCCCAGATCGATATCGGCGTGCCGGGCCAGGT
TGGCGCAGACGAACAGCAGGTCGCCCAGTTCTTCATGCAGGCGCGCCTTGTTGCCCGCGA
TATCGCCGCGCTCGAATTCCTCTCGCAGCTCCTGCAGCTCCTCGGCCGCCTTGTCCAGCA
CAGGCAGCGGGCCCGGCCAGTCGAAACCGACCCTGGCCGCGCGCGACTGGAGCGTCACGG
CGCGCTGCCATTCCGGCAGGCCACGCGAGATACCGGCCAGTGCGGAGGTGTCCTGCTCGC
CCTTGGCGGCACGCTCGGCGCGCTTGATCGCGTCCCAGTTGCGCATCACTCCGTCGGCAT
CGTCGACGCTGACATCGGCAAACACATGCGGGTGACGGCGCTGCATCTTGTCGCTGATCG
CACGTGCGACATCGGCGAAGGCAAATGCCCCCTGCTCCTCGGCCATGCGTGCGTGGAACA
CCACCTGCAGCAGCAGGTCGCCGAGCTCGTCGCAGAGATCGTCGAGGTCGCCGCGGTCGA
TCGCATCGGCCACCTCGTAGGCTTCCTCGATGGTGTACGGGGCAATGGTCGAGAAGTCCT
GCTCCAGGTCCCATGGGCAACCTCCCTGCGGGTCGCGCAGGCGCGCCATGATGACCAGCA
GGCGTTCCAGTTGATGGCTTGCCTCGCTGCCGGTGGCAGGGGTGTCATGCGCGCTCATGC
GGCCTCCAGGTTCAGTCGGACAACCAGTCGCGCCACGGCAGGCTGGTATCACCAAGGGCA
ATGAAATCGCCGTTCAACAGCGTTTCGCGGCGGTTGTAACGGAACGGCTTGCCGGTCGCG
GCCGACAGCACCGCGCCACCCGCCGCATGCAGCACGCACTGGCCGGCGGCGGTATCCCAT
TCAGAGGTCGGGCCGAGCCGCGGATAGACATCCAGGCCGCCTTCGGCGATCCGGCAGAAT
TTCAGCGACGATCCCTGCGCGATGGTCTCGATGCGGCCCATGCGCGCCAGCAGCGCCTCG
GTTTCCGGCGAACGGTGCGATCGGCTGGCGGCGACGCGCAGCGGAGCAGTGGCCGGCGTG
CGGGTGCGCAGCACGGTGTCGTGCAGACCCTGCCGCCGATAGGCCAGTTCCCCGCGCATG
GCATGCCAGACAATGCCGGTGACCGGCGCCAGCACCACGCCGAATGCCGGTGCGCCCTGG
TAGATCAAGGCAATGTTGACGCTGAACTCACCGTTGCGCTTGACGAACTCGCGGGTGCCG
TCGAGCGGGTCCACCAGCCAGTAGGCGCCCCAGTGGCGGCGCTGCTCCCAGCCCACCTGC
GCCGATTCCTCGGACAGGATCGGCAGGTCCGGGGTCAGCTGGCGCAGGCCCAGTTCAATG
ACCTGGTTGGCGGCCAGGTCAGCTGCGGTGACCGGGCTGTTGTCGTCCTTGATCTGCACG
TCGACGCCATCGGCATACACCTGCATGATGGCCTGTCCGGCTTCCTGGGCGATGGCGATG
GCGGTCTCGCGCAGGTCCGTCGTCAGCTTGATCATCGCGTTCCCTGCAACCACTGGCGGG
CAATGAACAGCGCCGCCAGCGAGCGTCCCTCTGAGAAGTCCTCGCGCAGCATCAGCTGGT
CCAGTTCGGCCAGCTTCCACGGCACCACTTCCAGCTCCTCCGGCTCGTCGCCGGCCAGTT
TTTCCGGGTACAGGTCGCGCGCCACCACCAGCCACGACTGGTGGCTCATGTAGGTCGGGG
CCAGGGTCATCGCGCGCAGCACGTCGACCCGGCGCGCACCATAACCGGCCTCTTCCTTCA
GTTCGCGGTCGGCCGCCTGCTCGGGCGTCTCGCCGGCATCGATCCGGCCCTTCACCAGCC
CCAGTTCGTAACGGTGCATGCCAGCGGCGTATTCACGTACCAGCAGCACGGTCTCGTCGT
CGAGCATCGGCACCACCACCACCGCACCGTGCCCACGGCTGACCAGGCGCTCGAAGCGGC
GGCGTTCGCCGTTGGAGAACTCCAGGTCCAGGTGCTGGCGCTGGAAGGGGCCGTTCTCCT
CATCGGTGATCCGATGGATGATCGGCAAGCGACGGCCGGCACGGTCATCGTTCATGCGGA
ATCTCCGCGGCGACCGGCGGCTGCGCCGGGGCCGATAGAATGTGCAGGCAGCAACATGTT
CATGAGCCCGAAATGCTAGCAGACCCAACCCCCTCCCCGCTGGCCCGCCACTGGCGGCAG
CGCGACCTGCAGGTGCTGTGGCACCCGTGCACGCAGATGCGTGAGCATCCGGACACCCTG
CCGCTGGTACCGATTGCCCGTGGCGAAGGCGCATGGCTGATCGACCACGACGGCAACCGC
TATCTGGACGCGGTCAGCAGCTGGTGGACCAATCTGTTCGGTCATGCCGAACCGCGCATC
GGTGGTGCCATCGCTGCCCAGGCCGGGCAGCTGGAACAGGTGATGCTCGCCGGTTTCGGC
CACGAGCCGGCGATCACCCTGGCCGAACGCCTGCTGGCACTGGCGCCACGCCAGGCCGGC
CGCGAACCGCTGGCCAAGGTGTTCTACGCCGACAACGGGTCCGCCGGCGTGGAAGTGGCG
CTGAAGATGGCCTTCCAGTACTTCCAGAACCGCGGAGAGCCCCGGCGCACGCGCTTCATC
GCGCTCGAGAACGGCTACCACGGCGAAACCCTGGGCGCGCTGGCGCTGGGTGACATTCCG
CTGTACCGCCGCGTCTATGCGCCGCTGCTGGCCGAGGGCCTGTTCGCGCCGTCGCCCGAT
GCCTACCTGGCCGAACCGGGCCAGAGCGCGGCCGATCGCGCACGGCAGGCGGCCGATGGC
CTGGCCACGCTGTTCGACCAGCACCCGGGCGAGGTCTGCGCGGTGATCCTGGAACCGCGC
CTGCAGTGTGCCGGCGGCATGCGCATGCATGACCCGGTCTACCTGCAGCGCGTGCGCGAA
CTGTGCGATGCCCATGGCGCGTTCATGATCGCCGACGAGATCGCCACCGGCTTCGGCCGC
ACCGGCACCCTGTTCGCCTGCGAGCAGGCCGGGGTGATGCCGGACCTGATGTGCCTGTCC
AAGGGCCTGACCGGCGGCTTCCTGCCCCTGGCCGCCGTACTGGCGACGCAGGCGCTGTAT
GACGCCTTCCTCGACGACTCGCGCGAGCGCGCCTTCCTGCATTCGCACAGTTACACCGGC
AACCCGCTGGCCTGCGCCGCGGCACTGGCGACGCTGGACATCTTCCGCGACGACGATGTG
ATCGCGCGCAACCGGGGCATCGCCTCGGTGATGGGCACGCTGGCGGCACCGTTTGCCGAC
CACCCGCACGTGGCCGACGTGCGCCAGGCCGGCATGGTGGTGGCGTTCGAGCTGTCGCGC
GACGGCAACAAGCGCACGCCGTTCGACCCGGGCCTGCGGCTGGGCCTGCAGGCCTACAAG
GCCGCCCTCAAGCGCGGCGTGGTGCTGCGCCCGCTGGGCGACGTGCTGTACTGGATGCCA
CCCTACTGCGTGGACGACGAACAACTGGAGCTGCTGGCGCACACCACGCTGGCGGCCATC
GACGAGGCGATTGCATGCGCGTGACCCGCTGCCCCATCGACCTGGCGCTGCACAGCGGCC
AGACCGTGACCCTGCCGGAAGAGACCGCCAACCACCTGGTGCGGGTGATGCGCCTGCGCG
AAGGCGATACCTGCGTGCTGTTCAACGGCGATGGCCACGACTACAGCGCGACGCTGACCG
TGGCCGGCAAGCGCGAGGTGCAGGTCCTCATCGACGCCGTGCAGGCCATCGACAACGAAT
CCCCGCTGGCGATCACCCTGCTGCAGGGCATCGCCCGTGGCGAGAAGATGGACCTGATCC
TGCAGAAGGCCACCGAGCTGGGCGTGGCCGCGATCATTCCGGTCAACGCCGAGCGCACCG
AGGTGAAGCTGGACGCGGCACGGGCGGAAAAGCGCGTGGCGCACTGGAACAACGTGGTGA
CCTCGGCCTGCGGCCAGTCCGGGCGCGCGCGCATTCCGCCGGTAGGTTCGCCGCTGTCGC
TGGCGCAGGCTGCGGCGGCGCTGCCAGCCGATTCGCTGCGGCTGACCCTGGATCCGCAGG
GAGCACATCGCCTGTCGACGCTGGAAGCCGCTCCCGCTGGCGGCATCGTGATTGCAATCG
GCCCGGAAGGCGGCTGGTCGCCACGCGACCGCGATCAACTGGCCGCGGCAGGATTCCAGG
GGCTGCAACTGGGGCCGCGGATCCTGCGCACGGAAACGGCCGGACTGGCCGCGATCGCGG
CGTTGCAGGCGCGGTTGGGCGATCTGGGGTGAGGCTGATTCGTGGTAGTGCCGGCCGCTG
GCCGGCATCCACGGGATCATGGGGTTGCCGGCCAGCGGCCGGCACTACCAGCTACCCGAC
CGGCGGATTGCCGATCAGGCCGCCAGCGAATCCAGCGCCGCTTCCAGTGCATCCAGGTTC
GGCAGCAGCGCGCTCTGCTCACCCAGCAGCACGCGCATGTGCACGATCTGCGGCAGGGTT
TCTTCGGAGGCGTCGGCCAGCAGGCCGTCGCGCGGCACCGAGATCAGCTGCGGGAAGTTC
TGCGTCAGCAGCGCGTAGTACGGGCGCTGCGCGTTGCCGCTGAGGGACTTCAGTACCACC
ACCTTGTTGTGGCCGGCCACCGTCTCTTCGCCCAGCCCGGAAAGGCGTGCGAACGACACC
AGCGGCACCTGCCAGCCGTGCCAGCCGATCTCGCCAACCAGCCAGCGCGGCGCATCGGAG
ACCGGCTGCACCGGTACGCGCGACATCATTTCGGCCACGGTGGCATTGGGCAGCAGTACG
CGCTCGTTGCCGGCCTGGATCAGGACGCCGCGGATTTCGTCGTTGCTGGCGTAGCTCATG
GTGCCTCTCCGTTGTCGTCCTGCTCACCCCAGCGCGCGGCAATTGCCTGCGCCAGCTCCT
GCGGTTCACCGGCCACCATGCCGGCAGCAACCACGGCGGTGGCCGCAGCCGGGTCGTAGC
AGCCCTCGCCTACCTGCCCGGCCACCCACGCACCGGCGGCCGCCAGGTCCAGCGCCGGGC
CGACATGGGCCAGGTCGGCACCGCTGAGCAGCACCAGCGCAGTGTGTGCGGCCGGCAATG
CAGCGAGCGAAATACCGGTGGCATCGCTCTGGAAATGCAGGCCATCGCTGGCCGCGCGCA
CGCCGATATCATCAGCCAGCACGTGGACCTCGCCCGGCGCGGCGCGCTGGCCGGCCTCGG
CCAGCTGCACCGGCAACGGCGAAACACGCGACATCTGCTTGACCAGGTTGCCGTAGCGGC
CACCGTCCAGGCGCATGTGCACCAGGACCGGCACGCTCAACGACGCGGGCAGTGCGCCGA
GCAGGCGACGCAACGCATCCGGGCCACCGATGCCGGCCAGCACCAGCACTGATGCGGCGC
GCGCACCGGCCGGGGCGGCGGCATCCAGATCGACCAGGGTCAAATGATCGGTATCGAAGG
AGGGCTGCGGCGCAGCGGCCGGCGCCGCCACTTCTGCCGGTGCCGGCGCTTCGATCGATT
CCTCGACCAGCGACCAGGCGGTGTGATCGAAGGAGATCGGCGGTGCCGCAGGCGCCGCCG
GTTCGGCCGGCGCTTGCGGCGGCGAAGGCGGATCCCGTGGTTCGGGCACGTCCGGCTGCA
GTGCCGCCAGGGCCTGCTCCAGCGCGATCGGTTCGTGCAGGTGTGCCGGCGGCGAATACA
GACCGTCGGCCGGAACGTCATCGGCCCAGCTCAGCGCCTGCGCCAGATGCGGCTGCAGGG
CTTCTTCCTGCGGCGCCGGCGCGGGCGCCGGATGGCCGGGCTCCAGCTGCAGGCTGGGCT
CTTCCTCGGCACCCGGCGGCAACACCTGCTGGTGGCCGTGCAGCTTGGCGGCCAGATGGC
GCCCCCAACGCTGCGCCTCCCAGCCGTCGCGGCGCGCGGCCAGCTCGGCCTCATCGAACA
CCAGGGTCAGCCCCGGTGCCGAGAGCACGGCGTCCAGCCGTTCCAGTGCGTCCTCGATGG
CCGCTTCCAGCGCGATCACCACGAACTGCGGATCCGCAGCCTGCAGGACCTGTGGCTCCA
GGCCGTTCGGGTCATCTTCCAGGACCAGCTGCACATCTGCATGCGACAGCGCCTCGCGCA
GGCGTTCGCGCGCCGCACCGGGGCGGGCCAGCAGGGCGACGGCCGGGGCCGGATGGGTTT
CACTCACGGACACGGGCGATCCCCAGCAGGTCGTACACGTTACGCATCAGGTCCAGTTCC
TGGTACGGCTTGCCCAGATACCGCTGGACACCGATCTCGAAGGCGCGCTGGCGGTGCTTG
TCGCCGCTGCGCGAGGTGATCATCACGATCGGCACATCCTTGTAGCGCGGGTCGGCGCGC
ATCGCCGTGGCCAGCTCGTAGCCGTCCATGCGCGGCATCTCGATATCCAGCAGCATCAGG
TCCGGCACGCGCTCTTCCAGCCGCTCCAGTGCTTCCACGCCGTCACGGGCAACACTGACT
TCGAAGTTGTGGCGTTCCAGGATGCGTCCGGTCACTTTGCGCATGGTCAGCGAGTCATCG
ACCACCATCACCAACGGCACCTGGCGTTCGTCGCGCGGTGCATTGGCCAGCACCGGTGCG
GTCGGATTGGCGAGGAAACGGCGCACCAGCGGCGCGACGTCCAGGATCACCACCACGCGG
CCATCGCCGGTGATGGTGGCACCGTAGATGCCCGGTACCGAGGCGATCTGCAGGCCGACC
GGCTTGACCACGATTTCGCGGTTGCCCAGCACCTGGTCGATCGCCACGGCAGCGCGCAGG
TCACCGGCACGCACCAGCAGCAGCGGCACCTGGTCCTGGCCATCGGCGCGTGCCGGGGCC
TGCCCGACCAGGCTGCCGAGGTCATACAGCGGATAGTCTTCGCCGCTGTAGCGGTAGCTG
CTGTCGGCGGCCTCGAAGCGTTCGCGTGACAGGCGGCCGATACCACTGACCGAGGCCACC
GGCACGGCGAAGGTGGTTTCACCGATCTGCACGAACACCGCCTGGGTGACGGCCAGCGTC
TGCGGCAGGCGCAAGGTGAAGCGCACGCCCTGGCCACGCACCGACTGGATGTCGACCGAG
CCGCCGAGCTGGCGCACTTCGTTGCGCACCACGTCCATGCCCACGCCACGACCCGCCAGC
TGGCTGACCTGGTCGGCGGTGGAGAAACCGGAGGCGAAGATCAGGTTGTCCAGTTCCTGC
TCGCTGGGCTGCGCGTCGGCGGCCAACAGGCCACGATCGATGGCGCGGCGTCGGATCGCT
TCGCGGTCCAGGCCAGCACCGTCATCGGCCACTTCCAGCACGATTTCCGAGCCTTCACGG
TGCAGGCGGATGGCGACTTCGCCCTCTTCCGGCTTGCCGGCGGCGCGACGCTGTTCCGGC
GCTTCCAGGCCGTGGGCCACGGAGTTGCGCAGCATGTGTTCGAGCGGCGCGACCATGCGA
TCGAGGACATTGCGGTCCAGTTCGCCGTGGGTGCCCTCCAGGGTCAGGTGCACCTGCTTG
CCGGTATCCATTCCGGACTGGCGGACCACGCGGCGCAGGCGCGGCACCAGGCCATCGAAC
GGCACCATGCGCGCGCGCATCAGGCCATCCTGCAGCTCGGAGCTGACGCGCGACTGCTGT
TGCAGCAACGAATCGTACTGGCGTGACAGATCGTCGAGCACGCCCTGCAGGCCCCCGAGA
TCGGCCGCCGACTCGTTCAGTGCACGGCTGAGCTGCTGCAGCGTGGAGAAGCGGTCCAGT
TCCAGCGGATCGAACTTCTGATCGGCCTGGTCCTGCTCACGCTGGTAGCGGGCGACGATC
TGCGCCTCGGTTTCCAGGTCGAGTCGGCGCAGCTGGTCGCGCAGTCGCGCATTGGTGCGC
TCCAGCTCGCCCATCGCGCCGCGGAAGGCACCAAGCTGCTGTTCCAGGCGCGAGCGGTAG
ATCGCCACTTCACCGGCATGGTTGACCAGGCGGTCGAGCAGATCCGCGCGCACGCGCACC
TGTTCCTGCTGCGGGCGCGCCAGCGAATCTTCATCGATCACGCCTTCGGCCGGCAGCGGT
GCCGACAACGGCGCATCGAGCAGTGCCGGCGCAGGGCCGGCGACCGCTGCCGACGCGGTT
TCTGCAACGCTCGCCACGTCCGCTGCGCCTGCGGCAGCCGCTGCTGCTGCGGCAATATCG
GTGGTGGTACGCACTTCGAACGCATCGACCAGATCCTGCGCCGGTTCCACCACGCGGTGG
TTACCGGTGCGGGTCAGCAGCTGGTGCAGGCGATCGAATCCGCGCTCCAGCAACTGCACA
TCGCGGCGTTCGATCTCGGTGCGACCGGCGGCGACCGCCTCCAGCAACGATTCGATGCTG
TGGCCGAGATCACCGATGGCGTTGATGCCGGCCATGCGTGCGCCACCCTTCAGGGTGTGC
AGGTCACGCTGCAGGCCGGCCAGCACCTCGCGGTCCTGCGGTGCATCACGCAGCTCGCTG
ATCAGGCCATCGCAGTGGTCGAGCAGGTCCTTGCCTTCCTCGACGAAGATGTCGACCAGC
TCGCGATCGTAGACGCTGAAGTCGAGCGTATCGGTGCTGTCTTCCGGCACCGGCATGGCA
AGGATGTCAGGTGTCACGGTTTCAGGCACGTCGGCTTCGGACGCGCTGGCTGCCACGGCA
TCCGACACCGCAACCGCATCGACGCCGGCAGCTTCGGCGTGGACCTCCGCCTGGCCCGGC
GCGTCTTCCAGTTCGAAGAAGCGTACCGGTTCGGCGGTGGCCTGCGCTGCGGCCTCCGCG
ATCTCCTCATTCACCGTCGCCGGGGACGGCTGATCGGCGCTCTCTCCTTCACCGATCGCC
GCCTCCCCGCCGACGTCCGCATCCTCGGCAAAGGCTTCCGCCTCGCCCGGCGCGAGTTCG
CTGGCCTGCAGGCCGAGCACGGGCCATTGCCCGTCATCGGCCAGGGGCTGCTGTTCGTCG
ATCACGTGCAGGCCGGCCTCGAGCGCGGCTTCCAGCGAGACCGGTTCTGCAAACCCCGGC
GCAGCCATTTCATCCTGCAGGCTCGACAGCTCGCTGTCGAGTGGCAGTGCAGCAGGCATT
TCGAACGCCGTGGCATCAGCGACGTGCGCGTGATCGGCCGAGGGCGCATTCAGGTCAGAT
GCGACGGCTTCGACAGCGGCCGGAGTCTCTTCGGCGTCGCGGTCGTCAACCGGCAGCGCA
CTGGCATCCAGGTACGGCGACAGATCATCCACGACGGTCAAACCGGCATCGTCGGACAAC
CGCAGCACGCCTTCGGCCTCCGCCTCGACACCGGCTACGGCAACGGCTGGAACGTCGTCG
GCCACCTGGATCGATTCGACCACCGGCAGCGACGCATCCTCCTCACCCGGTACGGACGGC
CATCCGGCATCGAAGTAGCGCGAAAGATCATCGCTGGCCGTCAGCTCACCGACCTCCAGC
CCGGCCTCGATCGCCACGTCGGCGACCGGGGCTTCGGCAGTATCGGCACGTGCTTCCGCG
TCCTGCTCCGGTGCGGCAAACGAATGCGGCACCGCATCGGATTCAAGCGCGACGGCTGTC
GATGCATCCGCGTCCAGTTCCACCGGCGGTTCGTCATCCAGCGCCAGATCGTCTTCTTCG
TCTTCCAGGCCCACCATCGGCCAGCGCGCTTCCGGCAACGCGCCAGCCAGCGCCTGCAGG
CGCTGCGCGAGTACCTGTTGCGGCGCGATGCGCGGCTGTTCGGCCTGCAACGCTTCCATG
GTGGCGGTGATCGCCTGCGCAGTCGCATCCAGGGCGGCTACGCCTTCATCACCCGGGACC
ACCTCGGCGGCCAGTGCGCGCTTGATGTAGGACTCCGCGCCGCCGGTCACCGCCGTGATC
TCGGGCACTTCGGTCATCGCGAAGGCGCCGTTCATGGTGTGCACCGCGCGCAGCAGTGCA
TCGCTGACCGGTTGCGGCGCCTGCTGCGCCGAACGCAGCCAGTCCTGCAGGGTGGCCTGG
TGGACTTCCACCTCGGCCTCGAGAATCTCGCGCAGCACGCTGTCGATGTTGGCCGGCGTA
CCGGCCACTTCGGCCTCCACGTCGGTATCGGCCGGCGCCGAGGCGGCAGCCTCCACATCG
AGAATGCGGCTGATCTCGTCTTCGCCGTCAGCTTCAGCAACCGGTACAACCGGCGCAGCC
GCACCCGGCAGCGGTACGTAGTAGGTTTCCTCGCCTGCGCCGACACGGTCGGCAATGGCC
TGCATGGCCTGCAGGTCGACGCTGATGCGCTGGCCGTGGCGCAGCGCTGCGTTCAGTTGT
GGCAGCGCCGCATGTGCGTTGTCGACCATCGCCAGCACCGCCGGCGAGGCGGCGCGGCTG
CCATCCAGCACGCGGTTGAGCATGCCTTCGATCTTCCACGCGAACTCGCCCAGCGTACGT
GCGCCAACCAGGCGGCCACTGCCCTTGAGGGTATGGAAGATGCGGCGGATCGGGCGCAGC
CGGTCCATGTTGTCCGGCTGCATGCGCCACGCCGGCAGCAGCGTGCCCAGATTGGCGAGC
TCGTCGTCGAACTCTTCCAGGAACACCTCGCGGATGTCCTCGTCGATGTTCTCGGCGTCG
TCGTCGAAGCCGGCGTCAAAGCCCGTAGTCGCGTCGGCATTGGCGTCGGCGCCGGTCGCA
ACGACCGCCTCCGGTGCCGTCGCGGTGGGCATCGCCTGCGGATTGAAGCCGGCAGCGGCT
GCACTCAGCTCGGCGAAGAACTGGGCATCGGCTTCGCTGAAATCGATCGGCGCGATGGTG
TCGATATCGATCACCGACACGGCCGGCGCCGACGTTTCCGCTGCCGGGGCGGGCGCTTCG
ATCGACGGCGGCGTGATCGACGATGCCGGCAGGTCATCCGGAGCCTCGTCCACCCTGACC
TCCGCCGCAGGCGATGCATCGGCCAGCGGCGGCGCCACGGCATCGACGATCTCCAGCGAC
GGATGCAACCCGGCGTCATCGTCCAGCGACAACGTTTCCATCGCATGCAGCGACAGCACG
TCGTCAGCGTTGTCCAATGCATCGGCGTCGAAGCGGAACACCACGTCGTCGGCCTCGGCA
ACCGCGCCCCGTTCGGCCGCTACCGGATCGAACACCGGCGCAGCATCGAATCCGGTCACG
GGCGAAACCATGCTGTCCGTCGTCTCGTCGATCGCAGGCGCTGCGCTTTCCTCGAGCACC
TGCGGCGCCTCGGACAGCGACCACTGCGGTGCATCGGCGTGATCGCTGTCGGCCAGTTCG
AAGCTGACGGGATCGAAACTGGCGAACGTCGGCGCGCGTTCGTCGCCGGCGGGCGCGGCC
GCCTCGGCTTCGGGGTAGAACGGCGCCAGCTCCCACTGCGGGACATCAGGCGCAGGTGCG
CTGGACGCGGCGAAGACCAGCGATGCCTCGGCATCATCCTGTGTTGGCAGCGGCGAGGCG
CCAGCATCCAACGGGCTGGCGGCCACGACGCCCGCGGTGCCCAGCGCGCCGAACATCAGG
CTGTTGTCGGGCACCCTCGGTGCCGGTGTGGCCGGCGGCGGATCGAAGGTGAAGTCCGGC
AGCGATACCGGCACGTCGCCGGCCGCGGGCGCAGCAGGCTGCACCGGTACCTCGATGCGC
TCGGGCTGCAGCGGCTCGACCTGCACCGGCAGCGGCTCACGTTCGATCGCAAGCGCTGCC
GGCGCTTCCGGTGCGGCGGCGTTGCGTTCGGGCAGTGGCCAGTAGCGCAGTGCCTCGAGG
CTGCTGCGGGTGATTTCGAGGATGTCTTCGCGGCCCGGGCGACGATCGCGCAGGGCTTCC
AGGTAGTACTCCAGGCTGGCCATGGCATCGGCCAGGGTGTCCAGCTGGCGGCCGCTGGGC
ACGCGCTGGCGGCCGATCAGCTCGGCCTCGATGTACTGCTGCACGCCACGCAGGTAATCG
GCGGCGGTACCCAGGTCGAGCATGCGCAGCGCGCCGGACACATCGCCCAGCAGGCGCGGT
ACATCCTGCAGCTCGGCATGGTTCCAGCTGGTTTCGATGAAGGCGACGAAATGCTCGCGG
GCGGCAGCGAAGTTGGCGATGGCTTCATGGGCCAGCACTTCCACCGTGCGCCGGTTCTCC
ACCGCGCTCGGATCGTCCTCGCCACTGCCGCCGGCGCCCAGATGGGCAACCTGGTCGTCC
AGCGAGGCATCGACGTACAGCAGCGCACCGGCGATATCCAGCAGCAGGTTCTCGTCGATC
TGCTGGCGCCCCTCGACCACGCCACGCAGCGCGTCGCGCTGCTGCACGACCACGCCGCGG
GCCACGCCCAGGCCCATCATGCCCAGCGTGTCGGCCACGGCGCCCAGTTCGTTGGCCTGG
GTCTGCAGCTGTTCCGGTGCACCGCCGGTGCGCAGGTGCAGGTCAAGCGCATCCTTGATG
CGCAGCAGTTCTTCCTTCACTGCGCTGCCGACGGTATCGAGCAGCTCGCGGTTGCGCCCG
CTCAGGCTGCCCCGGGCATGGTCCAGTTCGGCCTCGGTGGCGGTGATGCTGTCCGGCGCA
AAGGCCAGCAGCACGCTGTCGTTGACGCCTTCTTCGCCACGCGACGCGCGGATCTCGTTG
AGCAGCGGCATCAGCACGATCGGAATGTCGCGATGGCCGTTCTGCAGGCGCTCCAGATAG
TCCGGCAGCAGCACGCTGCCACGCATCAGGGTCGCACAGGCTTCATCCCGGTCGGCCACC
TGGCCGGCGCCGATGGCATTGGCCAGCTGCTCGAGCTCTTCGGCCACCATCGCCGGGGCA
TACAGTTCAACCATGCGCAGGGTGCCCTGCACCTGGTGCAGGTAGCCGGCGCAGATGCGC
ATGCGGCTGGCATCGCTCGGGTCTTCCGCGTAGTACTCGACCTCGTTGCGCACCTGGCGC
AGGGTCTCGTCCAGCTCGGGCTTGACCCAGCCCAGCGCTGCGTGGCTCATCGCATCGCGC
AGACTGCTCATGGACGCGCTCCGTTCGCCGCCGCTCGGTGGCCGCGCGGATTCTGGCGTG
GGGAATGGAAATGCTTCATCGACTGGTTCCTTGCTCGCCGCCCTGCCCGCGTCACGCCGG
CAGCTTGAAGTCGGCGACCGAACGGCGCAGGTCCGCCGCCAGCTGCGCGAGGTGGCCGAT
CGACTCTGCGGTCTGCCCGGCACCCTGCGAGGTCTGGCCGGTGATCTGCCGGATCACGCC
CATGGTGCGGGTGATGTCCGAGGCCGCGGCCGACTGCTGCTGGGCGGCGATGGAGATGTT
CTTGATGAGGGTATTGAGGGCGTTGGACACGCGCTCGATCTCGGTCAGCGCGGTACCGGC
GTCCTCGGCCAGGCGCGCACCGGACACCACTTCGGCCGTGGTCTGCTCCATCGAGGTGAC
CGCTTCGTTGGTATCGGCCTGAATGGCCTGGACCAGGTTTTCGATGCGTCGGGTCGCACC
CGAGGTACGTTCTGCCAGGCGCTGCACTTCGTCGGCCACGACCGCGAAACCGCGGCCCGC
TTCACCCGCCGACGCCGCCTGCACCGCCGCGTTCAGCGCCAGGATGTTGGTCTGCTCGGA
AATGTCATTGATCAGTTCCACGATCGAGCCGATTTCCTGCGACGACTCGCCCAGGCGCTT
GATGCGCTTGGAGGTTTCCTGGATCTGGTCGCGGATCTGGTCCATGCCCTGGATGGTCTC
GCGCACCACGCCGGCGCCTTCGGCGGCGATCACCACCGAGCGCTGTGCCACGTCGGCCGA
CTCGGCCGAGTTGCGCGACACCTGCTCGATGCTCGCTGCGATTTCACCGATGCGGTCCGA
GGCGGAGGTGATCTGGTTGGCCTGGTGGCCCGCCGCCTCTGCCAGCTGCATCGCGGTGGC
CTGGGTTTCCTGGGTGGACATCGCGACCTTGGCCGAGGTGTCGTTGATGGTGGTCACCAG
GTGGCGCAGCTCGTCCACCGCATAGTTGATCGCGTCGGCGATCGCGCCGGTCATGTCCTC
GGTCACCGAGGCCTTCACCGTCAGGTCACCCTCACCGAGCGAGGAGATTTCGTCCAGCAG
CCGCATGATCGCCTGCTGGTTGCGGCTGTTGAATTCCACCTGGGTCTGGTAACGCAGTTC
CTGCTCGCGCGAGCGGCTGCGCACGTTGGTGGAGACGAAGCCGATGATCGCGATCAGCGA
CAGCGCGCCGGACACCACGCCGATCCAGAAGTTCGGGAACAGGCGGGTGTCGGACACCGA
GCCGAACGAGGAGAACGCATCGAACAGCTTGCGGCTGTCGTCCAGCATGTGTGCCGAGCC
CTGGCCCAGCGCGGTGGCGGCGGACTGCGCCGCGAACAGCTGGCGCGAGCTGGCCAGGAT
CGCATCGGCGTCCTGCTTCATCGCTTCCCACTTCTGCTGCGACTGCTCCAGTGCGGCCAC
GGCGGCAGCACCGCGCACGGCGGTGATGCCCAGTTCCTCGTTGCCGTTGCGCAGGCCGTC
GAGCACCTGCGAGAACACGGTGATGTCACGCGCCAGCGCATCCCCGGAGGTCGCCGCGGC
GCTGCCACCGGCACGCATTTCGGTCACCCGACGGGCCATCGAACCGGCCACCACGACCTG
CTGCAGTGCGCTGTACACCTGCGACGAGGGGGCGCCGGAGGCGGACATCGCGCGCACCAG
CTCGTTCAGCTGGGCCTGCAGGCCCGGCACCGCGCCGGTGAAATTGTTGGCATTGCCGGC
CAGCGCCAGCACCGCCGGCTCGCTGGCCACCAGCTGCCCGGCCTGCTTGCCCAGCGGCGC
CCAGGTTTCGCCCAGGGTGGCGATGGCGCCGGACACGCCCGGCTCCTTGCCATAGCGGCC
CTGCAGCGTCGACACGTTCTGTTCGATCGCGTTGCGGGTGGCCTTGAAGGCGGTGAAGGC
CTGGGCGTTGCCGCCGACCGCGTCACGTCCCTGGTTGGCCAGCTGCTGCGACAGCACCTG
CAGGTCGGCGGCCTTGGAGCCGGCGTCGGCAAGGCGGCTGCCCTGCCAGGTGGCGACGCC
GGTGTTGACGCCGAACAGGATCATCGATGCCAGCAGCAGGAACAGCCAGAGGTTGCTGCC
GCCCAGCCGCAGCTTGCCGGTCTTGGTGGCGTCCGAAGCAGTACTCATCGTTCAACCTCG
ATCTTCAATGCAGGGGGCGATGCCCGGCCTCAGGCCGCGGCTTGCCGGAATTCAGGGGTG
CGCGACAGCAGCGAGAGCGAGAACACGCCCCAGTCATGGCCGTCGGCATGGAAGGCACGG
TCAACGAAATGGCCGTAGCGGCCTTCGGCCAACGTGCCCGCGTCGATCTGCTGGTCCAGC
TCGAAGCTGCGCTGGCCGAACAGTTCATCGATGGTCAGTGCGACGTCGCCGCCAGCCTGG
CGCATGATCAGCACGCGCTGGCCTTCCTGCTGCACGGTGCGCGTGCCTTCCAGGAAGTAC
TTCAGGTCGACCACCGGAAACAGGTTGCCACGCAGGTTGCCCACGCCCAGCAGCCAGGGC
TGCGCGCAGGGCACCGGGGTCACCGGCGGCATCGGCACGATTTCCACCACTTCGCGGAAA
TCGGACACCAGCCGGCGCTGGCCGACCCGGTAACCGACGCCACGCCACAGGTCCTGGGCG
AACTGCCGCCCGGGCAGCTGCACTGCATGGGCCAGGCTGCGTCGTTCGTAGGCTTCAAGG
ATGTCGAAGGGCGAGCGCATCAGGCCACCAGTTCGTTGATCCGCGCGATCAGTTCATCCT
CGCGCGGCGGCTTGACGATGTAATCGGCTGCGCCCTGGCGCAGGCCCCAGGCCTTGTCGG
TTTCCATCGCCTTGGTGCTGACGATGATCACCGGGATGTGCTTGATCGCCGCATCGCGGG
CCATCGCCCGGGTGGCCTGGAACCCGCTCATGCCGGGCAGGACCACGTCCATCAGCACCA
GCTGCGGCGCCTGGTCGCGGACCAGCTGCAGGCCATCCTCGGCGTTGTCCGCTTCCAGCA
CCTCGTGGCCGGCACGGCGCAGCCACTGGGTGAACACCGCGCGGTCGGTCGGTGAATCCT
CGATCAGGACGATACGAGCCATTGTGCCTTTCCCCCCTGGTCAGGCGTTGACGTATGTGC
GGATGGCACCCAGCAGTTCTTCGCGCGTGAAAGGCTTGGTCAGGTATTGCTCCGAGCCGA
CGATGCGCCCCCGCGCCTTGTCGAACAGACCATCCTTGGACGACAGCATGATCACCGGGG
TCGCCTTGAACAGCTGGTTGCCCTTGATCAGCGCACAGGTCTGGTAGCCATCCAGGCGCG
GCATCATGATGTCGACGAAGATGATCTGCGGCTGCTGGTCTGCGATCTTGGCAAGCGCTT
CGAAGCCGTCGGTGGCGGTGACCACCTCGCAGCCTTCGCGCTTGAGCAGCGTTTCCGCAG
TCCTGCGGATGGTCTTCGAATCATCGATGACCATCACCCGGAGTCCTGCGAGTTCCCCGC
CCGCAGTCGTGTTTTCAGTCATTGCCTATCCCCAAGCGCACGGCCCAATCTCTGGCGGGA
GCCGCTGCGAAAGCGTATCTATATCGCACTTCCCGCGCCCGCTTCAAGGCCGGCCTGCCG
CGCAGGGGGTAGCACCGGGCTGAACGTGACCGGGTTCGCAATGACTGCGCTGCCGGCAGG
CGGACGCTGCGTTGCACTACGGCGGGGAGGCACACGGCCGGCGTTGCCGCTACCATCAAC
GCCTTGCCTGACAGGTGCGCCCATGCCGTTGAACGTCATCGTGGTGATGGACCCCATCGC
CCACATCAAGATCGCCAAGGACACCACCTTCGCCATGTTGCTGGAAGCCCAGCGCCGTGG
CCATGCCCTGCACTACGTGCGGCCCGGCGGGCTGGCCCTGGAAGGTGGCGTGGCGGTGGC
CCAGACCGCACCGCTGCAGGTGCGCGACGACCCGGCCGGCTGGTATGAGCTGGGCGCGTT
CAGCCGTACCGCGTTCGGTCGCGGCCAGATCGTGCTGATGCGCAAGGACCCGCCCGTCGA
CGCCGAGTACATCTACGACACGCAGGTGCTGGACGTGGCTGCCGCTGCCGGCGCCTGCGT
GGTCAACAACCCGCAGGGCCTGCGCGACTACAACGAGAAGCTGGCCGCCCTGCTGTTCCC
GCAGTGCTGCCCGCCGACCCTGGTCAGCCGCGATGCCAAGGCATTGAAGGCCTTCGCGCT
GGAGCACGGCCAGGCCGTGCTGAAGCCGCTGGATGGGATGGGCGGCCGCTCGATCTTCCG
CAGCGGCCAGGGCGATCCGAACCTGAACGTGATCCTGGAAACCCTGACCGACGGCGGCCG
CAAGCTGGCGCTGGCCCAGAAGTTCATTCCCGACATCACGGCCGGCGACAAGCGCATCCT
GCTGGTCGACGGCGAACCGGTCGACTACTGCCTGGCGCGCATTCCCCAGGGTGACGAGTT
CCGCGGCAACCTGGCGGCTGGCGGCCGTGGCGAAGGGCGCCCGCTGAGCGAGCGTGACCG
CTGGATCGCCGGCCAGGTTGGCCCGGAGATGAAGCGCCGTGGCATGCGCTTCGTCGGCCT
GGACGTGATCGGCGATTACCTGACCGAGGTCAACGTGACCAGCCCGACCTGCGTGCGCGA
GCTCGACGCGCAGTACGGCCTGAACATCGCCGGCACCCTGTTCGACGCGCTCGAGGCCAG
CCTGCGCTGATGGCGGCCGCACCTGCCGTCCTGCCCCCGCCGGCGCGCGAAGCGCAACGG
CTGGGCGCGACCATCGCGCTGTCGATCGTGGTCCACGCCCTGCTGATCCTGGGCGTGGGT
TTTGCGGTGAAAGGCGACGCACCACTGGTGCCGACGCTGGAGGTGATCTTCAGCCAGACC
CGCACCGCACTGACCCCGAAGCAGGCCGATTTCCTTGCCGCCGCCAGCCAGGAAGGTGGC
GGCGAGCACGACCGTGCGCAGCGCCCGCGCGACAACCAGGCCGGCATCGTTCCGCAGGCC
CAGGCGGGGCTGAGCCCGGTGCCGCAACAGCAGCAATCGGCCGCGCCGGCGCCCCCGCCG
CAGGCGCGGGTGGTCAGCAGCCGCAACGGCGAAGAGGCAGTGGCCCAGGCGCAGGCGCGC
CCGACACCGGAGCAGCCCGAACCGGATGCACCGCTGACGGCACGCGAGCAGCGTGATGCC
GAGATGGCGCGGCTGGCGGCCGAGGTGCATCTGCGCTCGGCGCAGTACGCCAAGCGCCCG
AACCGCAAGTTCGTGTCGGCCAGCACGCGCGAATATGCCTACGCCAATTACCTGCGCGCC
TGGGTCGACCGCGCCGAGCGCGTCGGCAACCTGAATTACCCGGACGAGGCCCGGCAGCGC
CGGCTCGGCGGCCAGGTGGTGATCAGCGTGGGCGTGCGCCGCGATGGCAGCGTGGAAAGC
AGCCGGATCCTGCGTTCAAGCGGGACGCCGTTGCTGGATGAGGCGGCGCTGCGGGTGGTG
CAGCTTGCGCAGCCATTCCCGCCGCTGCCGAAGACCGAGGACGAGATCGACATCCTGCAG
GTCACCCGCACCTGGATGTTCCTGCCGGGTGGCACCCTGCACGACGACCGGTAGGGGTTT
GTTGCCCGGGCCTGCGGCCCGGGACCCGCTGGAAGCAAAGTCAAAGTCAACATCAACAGC
AGCGGTCGGGATATTGGGTTTGGCGGGGCGGTATGGGCTTGCAGGACACGCCGTAAACCC
GTCCCTGGGGGCTCGATGGCGCCATCCATGGCGCCAACGGTCCTGCAAGCCCATACCGCC
CCGCCTCTGACAGATCCCGACGCATCATTGCTGTTGGTAGGTGTCGACCTTGGTCGACAC
ACATCCACGCTACGCGTGGATGCGAGCGAAGCGATCCGCTGTTGACTTTGATTTTCTTTT
GATTTTCCGTGGCGGACGCACACGGAAACTGTCAGAGGTCGGGCGGGGTGGGTTCGCGGG
GGTGTCCGCGGCATGGATGCCGCGGCCAAGCCCCCATGGGTGAGGGCGCTTTGCTTGCGA
AGCACTGCTTCGCAAGCGCCCGAACGCCCAGCCGCCAGCGGCTGGGCCGGACCGCGGAGC
GGGGTTTACGGCGTCCCCCGCGAACCCACCCCGCCCGGCCAAGCGCGGCTTTGGGTTTAT
GCGATCAACCAACCCCGCCACGAGGGGCTCAGCCGTTGGCCTTCGCCTTCGCCTCGCGCG
CGGCCTGCTGCTCGACCAGGGTCAGTGCCACGTTGTCGCGCAGGTAGGCCGGCTCGACCT
TCTCCGGTGCAATGGCTTCGCCGCGCGCGAACGCCGGCACCGCCAGTGCGAGCACGTCCG
ACGCACGCGGCAATGCCGTGGCGTCGAATCCGCGCAGGCCAGTACCGAGCTGCGCGACCA
GCGCACCCTCGGCTGCGGCGAACCCGGTACCGACACCGTAGGCCGACAGCCCTTCCGGCA
GCGCCACCGCTGCCGGCGCGCAGACGCGCTCGGCATCGCGCGCGACCGGCAGGCCGTCCA
CGCGCTCGAAGCGGGCGACGTAGAATTCGCCCATCCGCGCATCGATGGCCGACAGGATCT
GCGTTTCTTCCGCCGGTGCGCGCAGCGCCAATACCTGCAGCGTCGAGACCGGCAGCAGCG
GGCGGTCCAGTGCCAGTGCGATGCCCTGGGCAATGGCAATCGCCAGGCGCACGCCCGTGA
ACGCACCCGGACCGCGACTGAGGGCGATGCCATCAAGCTGGCGACGGCTGATGCCGGCGT
CGGCCAGCAGCGCCTCGGCCCACGGCAGGCTCAACTCGGCGTGCCGGCGCGGGGCGAGCT
CGAAGCGTTCCAGCACCTGCCCATCGACATGCAGGGCAACGGAACAGGCTTCGGTGGCGG
TTTCAAAGGCAAGCAGTTTCATTGGATCAGGTCAGAACAAGGGGAACGTGGCACCGGGAG
CAGGCTCCGGGCCCGCCGCAACGGCGGCCGGGGCAGCCGCATCATCGGCCACGGGCAGCC
ATTGTGGCCTAAAGAAGGCCTGCACATCGGCCAGGCTGCGGGTGCGCCGGAACGGCGGCA
GCGACTCAAGAAAGACCCGGCCATAGCCACGGTTGAGCAGGCGCGGATCGCACAGGACCA
GCACGCCCCGGTCGCTTTCGCTGCGGATCAGGCGGCCAACGCCCTGCTTCAGGGCGATCA
CCGCCTGCGGCAGCTGCTCGTCGCGGAACGGGTTGCCCCCCTGGCTGCGGATCGCCTCCA
GCCGCGCCTCGTATACCGGGTCATCCGGTGCCGCGAACGGCAGCTTGTCGATCATCACCA
CGCTCAGCGCTTCGCCGACCACGTCCACGCCCTCGCGGAAACTGGCCGAGCCCAGCAGCA
CGCCATTGCCCGATTCGCGGAAACGCTGCAGCAGCGCCGCGCGTGGCGCCTCGCCCTGCA
CGAACAACGGCCACGGCCCGTCGCGCAGTGCCTCGGCGGCCTCGCGCAATGCACGGTGCG
AGGCGAACAACAGGAACGCCCTGCCCTGCGAGGCCTGCAACACCGGCCGCAAGGTCTGGA
TCAGCGCGGTGCCAAACCCGCGCGCCGCCGGATCGGGCAGGCCTTCGGGCAGGTAGCACA
ACGCCTGCTCGGGCCAGTTGAACGGGCTCGGCTGGACCAGCGTGTGCGGATCGTCCAGGC
CCAGGCGCGTGGCGATGTGGTCGAAGCCACCGCCCACGGTCAGCGTGGCCGAGGTGAAGA
TCCATGCCGCGCGGCTGCGCTCGCGATGCTCGCGCAGCGGGCCGGACACATCCATCGGCG
TGCGCTGGCAGCGGAAACCACGCGGGGTGAGCTCATACCAGAGCACATCGGCGGCACGGG
GGGTCTCCGCCGGATCGGTATCGAAATCGAGGGTGGGCTCATCATCGCCCAGCCAGCGCT
GCAGCCGCGACACCGCCTCGCGTGCCCGCGCATGACAGGCATCCAGACCCGCCGCCGCCT
CGCGCAGCGGTTGCAGTGCCTGCTCCAGCGTCACCAGGCCGGCCATCACCGTATCGAATC
CATCGCGCACCTGTGGCATCGCCAGCGCACGCCACTGCGTACCCCGTGGCGGCAGCCCCT
CCATCGCCGAGCGCAGCGCCAGCAACGCCTGCTGCAACTGGTCGACCGGTTCCTGCAGGG
CCGACTGCGCGCCGCCTACGCCGCGCGCCTCGGCCAGGCAGTCGCGGCCGAGTTCCTGCC
ACGGGCGCATGCCGAAGCCTTCGCCGAAAAACTGCGCGGCCAACTCGGGCAGCTGATGCG
CCTCGTCGATGACAAAGGCCTGCGCCCCCGGCAGCAACTCACCGAAGCCGTCCTGTTTCA
GTGCCAGGTCGGCCAGCAGCAGGTGGTGGTTGACCACCACCACGTCGGCAGCCTGCGCAC
GTTGGCGCGCGCGCACCACGAAGCAGTCGTCCCAGAACGGGCAATCGGTACCCAGGCAGT
TGTCGACCGTGGAAGTGACCATCGGCAGAAGCGGCGAGTCATCGGCCAAGCCTTCCAGTT
CGGCGATGTCACCGAACTCCGAACGGCCGGACCAGGCCAGGATGCGCTGGAACTGCGCAG
CCTGCTCCGGGCTGGAAAAACGCGGTTCGCCCCGCGCCTGCTGCAGGCGGTAGCGGCACA
GGTAATTCGCGCGCCCCTTCAGCAGCGCGCTGCGCAGGCCAACGCCCAGTGCCTGGCGCA
CGCGCGGCAGATCGCGGTGGTAGAGCTGGTCCTGCAACGCGCGGGTACCGGTGGAGATGA
TGGTGCGCAGCCCGGACAGCAGCACCGGCACCAGATAGGCGAAGGTCTTGCCGGTGCCTG
TACCGGCCTCGGCCAGCAGCAGGTCGCGCTGCTGCAGCGTTTCGGCGATGGCGTCGGTCA
GGTGCAGCTGTGCCGGACGCGGGACAAAGGCATCCAGATGCGAGGCGAGCGCGCCGCCTT
CGCTGAGGGCTTCGCGGCTGGCATGGACAAGGTCGGACATCAGAGGGAGAGGATACCCGG
CCGGGCGCTGCCCGGCACCCGTTTCAAGCCAGGGCAACAGCAACGGCAACAGCAACAGCG
TGGTTCATGGCTCTGGGTTGCTGCGTGTTTGGCGGGGCGGGAGGGGCAGGCAGGACACGC
CGTAAACCCGTCCATGGGGGCTCGATGGCGCCATCCATGGCGCCAACGGTCCTGCCTGCC
CCTCCCGCCCCGCCTTCGACAGTTTCCCAGTGACGGATGCACGCGCGGCGTCGCGTCGAG
CTTGCTCGACTGCCCTTTCAGAAGCGGTGGGTGGAACGGAAACAAGAAGGGGTCGTATCC
GTTTTCCTGCGGAAAACGGATACGACCCCACAACGAGTGCGCGCAGCGCGCGACCCGCTT
TTGATTTTCTTTTTCTTTTCCGTGGCTGGACGCACACGGAAACTGTCAGAGGTTGGGCGG
GGTGGGTTCGCGGGGGTGTCCGCGGCATGGATGCCGCGGCCAAGCCCCCAGGGACGGGTT
CACGGCGTCCCCCGCGAACCCACCCCGCCCGGCCAAGCGCGGCTTTTGCTTCTGGCTTCA
GCGACCAACCCACAGCCACGAGGGGCTGCGCCGTTGGCTGGAAATTCAGTACCGCTTGAT
CCCCGGCACCGTGCAGCCCTCAATCTGCGCATGCGCCGACACCGCATTCTCCTTCTCGCC
CCGCGCCAGGCGCGACTGCTCGATCGTCGCCCAATGCCGGCGGCACAGCGGCCCGGTCTT
CGAGCCCAGATCCACCGCCTTGCGCGCGAACGTCTCCGCCTGCGCCCACTGGCCCTGCAG
CAGCGCCAGTTCGGCACGTTCCTGCAGCACTGCCGGGTCACCCGCCACGATCTCCAGCGC
GTGGTCCAGGCTGCTGGCCGCGCCGGCCAGGTCGTTCGCCTGGCGTTGTGCCAGTGCGGT
TACCCGCAGATCTTCCACCTGCGAATCACGCAGCGGCTGTACCGACAATTCCTTGTCGTC
CGGACCCGCTGCAGCATCCACCGCAGCCAGGCGCTGCGCCGGCGTGGTGGTATCGACCGG
CTTGACCACCGGTGGTGCGCTGCTCACGCAGGCGGCCAGGGCCAGGCTGAGGCCGGTCAG
GGCCAGGGGCTGCATCAGGGATCGCATGTTCATCGGTATCATCGGCTCGGGGGAGGAGTG
GCGGCGGCAGGTGCCGCGGCAGGTTCGGCAGGCGCTTCCGGCTTGCGGTCCAGGCCGAAC
CAGCTGCGCCAGCCACCGCCCTCGCCGTCGGCCTCGCCCTGCCCCTCCGGCGACGCGGCC
GGCGCGCACGGCGCATAAGCAGGCGCATAGCCCACCACGAACGGGAAACGACGCGCGCCG
GGGCAGCCTTCATCGGTGCTGTTGAGGCCGGTGGGGGCCACCGACTGCCAGTCCAGGCCC
TTGTTGCTGACCCGCAGCGGCGCGCTCGGCAGGCGCTGGAAGATGCCCGACCAGACCCGC
ATCGCGCCGGTGGCGCCATACAGGCCGGCCTGCGCGTTCTGGTCGTTGCCGATCCAGATC
ACTGCCAGGTGATCACCGGTGTAGCCGGCATACCAGCTGTCACGGCCATCGTTGGTGGTG
CCGGTCTTGCCGGCGGGCTGCAGGCGGCCGAGGCCATCGGCATTGAGCCGCTGCGCGGTA
CCGCTGGCGACCACCTGCTGCAGGCCGACACTGATCAGGTTGGCGGCAATCGAGTCGCCT
TCCTGCGCCGGTGCCGGGGTCTTGTCGTATCGCTTGAGCAGCTTGCCCTGCGGATCGAGC
ACGCCACGCACCGCGTGCAGCGGCTGGATCTCGCCGCCGGACGCCAGGAACTGGTACAGC
TGCGCCATCGCGTACGGGCTCTGGTCGGTCGAGCCGAGGATCACCGCCGGGTTGGCGTCA
GCCTTGATGCCGGCCAGGACATGGATCAGCTGGGTCACGCGCTCCGGGCCAACCTGCATG
CCCACGCGCACCGTGGCCTGGTTGTAGGAATGCGCCAGTGCGTCGATCAGGCGCACCGTG
CCGTGGCTGCGGTTGTCCGCGTTGCCGGGACTCCAGTTGCGGCCGCGGCCGAGCTGCACC
GTCACCGGCGAATCATCCACCCAGCTGGCCAGCGAGTAACGGTCCGGCTGCGCCAGGGCC
AGCAGGTAGACGAACGGCTTGAGCAGCGAACCGACCGGACGCTGCGCCTCGATCGCGCGG
TTGAAGCCGACCTCGGACACCTCGCGGCTGCCGATCACCGCCAGCACGTCGCCGTTGTGC
ACGTCGGTCAGCACCATGCCGGCCTGCAGCTCGGGGCGGCGCTTGCTTTCCAGCGACTTG
ATGGTGCGGGTCACCGCGCCTTCGGCATAGGCCTGCGCGGACGGCGACATGCCGGTCATC
ACGCTCAGGCCCGCGCCCTGCAGCGCCGATTCCGGATAGTCATGGCCGAGCTGGCGGCGG
ACCAGGTCAACGTAGGCCGGGAAGCGGTTGGCTGCCACCAGGCCGGGCGTCTTGGGCACG
CCCAGCGGTGCCTTCAGCGCGCGCTGGTACTCGGCATCGTCGATCAGCGTGGCCTCGTGC
AGCTTGCCCAGCACGAAGTTGCGGCGATCCAGCGCGCGCTCCGGGTTGCGCCGCGGGTCG
TAGAAGGACGGCCCCTTGACCAGGCCGATCAGCAGTGCGATCTGCTCGGTCTCCAGCGAC
TGCAGGTCACGGCCGAACCAGAACTCGGCGCCGGAGGACATGCCATGGATCGCCTGGCTG
CCGCGCTGGCCCAGGTACACCTGGTTGAGATAGGCCTCGAAGATGGTGCGCTTGTCATAA
CGCGCTTCCATGATCAGTGCGTACAGCACCTCATTGAACTTGCGGGTGACCGTCTGCTCC
TTGCCGATGCCGAGCAGGCCGCTGCGGGCCAGCTGCTGGGTCAGCGTCGAAGCGCCCTGG
CGGCTCTGGCCACCGGAACGGATCGTCACCCACACCGCGCGCGCGATGCCGGACAGGTCG
ATGCCGTGGTGGCGGTTGAAGTCCTTGTCCTCCACCGCCTGCAGGCCAGTCACCAGCAGG
TCCGGCGCCTCGTCCATGCGGATCAGGCGGCGCTCTTCCTGCTTCTGGCCGTACAGGGTG
GCGATGCGCGCCGGATCCAGCCGCGCGGCCTTCAGCGCCTTGCGGTTGTCGGCGTCGCGC
AGCGAGGCCACGCCGCCATCGGCCAGCGACAGCTCCACCCGGCGCGGGGCCACCCGGCCG
TCAACGTCGTTGAAGCCGCGGCTGGAGATGACGAAGCGCCCGCCGTTCACCGCATAGGTG
GCCGGCTCCTTGCCCTGCCCGTCATCGCGGTAGGCAGAGGCGGCCAGCTCGGTCTTCAGC
GTAGACGCATCCATCGCCTTGCCGGGGGTGAGCACCAGCGGGCGCGCGTACACGCGCGTC
GGGATCTGCCAGCGCAGTTCACCGAAACGCTGGGTCACCTGTTGGTTCAGGTACAGCGTA
TAGGGAATGAGGAAACCCAATCCCAACGCGACCGCAGCCATGCTCCAGGTGATCAGCCGG
CGCCGCCACAGCGGACCGTTGTCCTGCTGGTCGTCGTCGGAATCGTCGATGTCGTCGGAA
TCGTAGCGTCGGGGCACGGGAATGCGAGAATGTAGGGTCTGGCGAGTCTACCCCAGCCGC
TGCGGCTGGCGAATTCTCCCGGGTTCCCCTGCTTAAGCTGGAGTTGCAACCGGATGGCGA
TGTCCCTGGCCGAGATCCGATACCTGATCAACCGCCTGTCGGGCCTGGCCCGCCGGAGCC
TGGCAAGCCTGCGCACCCGTGGCTGGCGTGCCACCTGGCAACGCATCCGCGTGCATGCCC
AGCGCGCCGTCCCCGCCCCGCGCACGCCACTGTTCCTGCCGCCAGCGCAGGATTTCGCCC
CCTTCACGGTGCCGTTCAGCGAGTCGCCGGAGGTGAGCATCGTCATCCCGGTCTACAACC
ACGTCGCCCACACCGTGGCCTGCCTGCGCGCCCTGGCGGCGCACCCGCCGGCCGCCGCGT
GCGAGATCCTGGTAGTGGATGACGGCAGCAGCGATGCCACCGTGCAGTGGATGCCGCAGG
TGGCCGGGCTGCGCTATGAAGTGCGCGCGCACAACGGCGGCTTCATTGAAGCCTGCAATG
ACGGTGTATCGCGCGCACGCGGCCGCTACGTGGTACTGCTGAACAACGATACGGTGCCGC
AGCCGGGCTGGCTCGACGCCCTGCTGGACACCTTCGGCAGCGTGCCCGACGCCGGCCTGG
TCGGCAGCCAGCTGCTGTACCCGGATGGCCGCCTGCAGGAGTCGGGCGGGGTGATCTTCG
CCGATGGCAGTGGCTGGAGCTACGGCCGCTTCGAGGCCGCCGATGATCCGCGCTTTGCCA
GCCTGCGCGACGTCGACTACTGCTCGGGCGCGGCGCTGATGCTGCCACGCGCCCTCTGGC
AGCAGCTGGACGGCTTCGACACCCGCTACAAGCCGGCCTACTACGAGGACACCGACCTGG
CCTTCCGCGTGCGTGCACACGGCCTGCGCGTGCTGGTGCAGCCGGCCAGCCGGGTGATCC
ACGACGAAGGCACCAGCAACGGTACCGACACCGGCAGCGGGGTGAAGGCCTACCAGGTAC
GCAACCAGGCCATCTTCGCCGCCCGCTGGGCCACCGAACTGGGCCGTCATCCGGCGGTCG
GCGAAGTGCCGTCTCCGACGCTGCTGCTGCGCGGCCGGCGCCAGGTGCTGATCCTGGACG
AGGAAGTACCGCAGCCGGATCGCGATTCCGGGTCACTGCGCCAGGTCAATCTGATCCGCC
TGCTGCTGCAGGGCGGCGCCCACGTTGTGTTCGTACCGACCCGGCGCGAGCACGCCGGTG
CGGCCACCGAAGCGCTGCAACGGATGGGCGTGGAAGTCTGGTACGCGCCCTTCCTGGACG
GCGTAGCCGGCTGGCTGCGCAGCCACGGATCGCGTTTCGACGTGGCAATGCTGGTGCGTC
ACCACGTCGCCCACGAATGCCTGCCGCTGCTCAAGCGCTATGCACCGCAGGCACGGACCG
TGTTCGACACCGTTGACCTGCACTACCTGCGCGAACGCCGCGGTGCCGAAGTCGCCGGCG
ACGCAACCCTGCTGCGTGCAGCGGAACGTACCCGCAGCAGCGAACTGGCCGTGATGGAGC
AGTGCGACATCACCGTGCTGGTCAGTGCGGCCGAACGGGAGCAGCTGCAGTCCGATGCGC
CGCAGGTGCGGGTGGAGCTGATCTCCAACCTGCATGAGGTCGCCGGTGCCGGCGCCGTAT
TCGAGCAGCGGCGCGACCTGGTGTTTGTCGGTGGCTTCCGTCATCCGCCGAACCTGGACG
GCATGGAATGGTTCATCGGCGAGGTCTTTGCCCGCATCCGCGCCCGGTTGCCGGAAGTGC
GCCTGCACTGCATCGGCGCCGCGGCGCCGGAGTCGCTGCTGGCACTGGCCGCACGCCAGC
CCGGTGTGCAGATGCACGGGTTCGTCGAAGACATCACGCCCTACATGGACGGCGCGCGCA
TCGCCATTGCGCCGCTGCGGTTCGGCGCCGGCGTGAAGGGCAAGATCAACCTGAGCATGG
CCCACGGCCAGCCGGTGGTCGGTACCACCTGCGCCGTGGAAGGCATGCACCTGCATCCCG
GCCAGGACGTGCTGGTGGCCGATGACGCTGTCGGATTCGCCGATGCGGTGATCCGCCTGT
ACCAGGATCCACAGCTGTGGCAGCAGTTGTCCGATGCCGGCCTGGCCAACGTCGCCCAGC
ATTTCTCACTTGATGCCGCCCGCGCGACCGTGCAGCGGGTGTTCTTCGCCTAGTCCGCCC
GTCCACCGGCGCGACGCAGGCGGTCTTCGAACGCCGGCAGTTCGGCCAGGTCCGGTTGCA
GCAACCGCGCCTGTTCGGCAGCGTGCGCGGCAAAGGCCAGGTCGCCATTGCCGAGCCGTT
CGCTGCCGATCGCCAGCCAGCGCTGGGCCAACCGCAGCCGCGCCGAGGGCAGGCCCGCTG
CGGTCGGTGACAGCGTCTGCCAGGCCTGCAGGCAGGCACCCGCCGCCTGTACCCGGTTCT
GCCGCAGATTGTCGTCGAAGCAGCGGCGACTGGCGGGCAGCAGGCGTGCTGCGGCAGCCT
TCACCCGCGTGTCGCGGGGGGCCAGTGACTGGGCTTCGCGCAGTGCGTCGAACGCGCTGT
GCCCCGGTGGGCTGATCCACTGCCCTGCACGTTCGGCACGCTCGATCTTGCGCAGGTGGT
CGCGCAGCTGGCGTTCGCGCTGCGCCGTACTGATCGCGGGCTGCTGCAGGGCCTGTTGCG
CCTGGCGCGCACGCTGCAGGCGCTGTGCCAGTTGCTGCCGGATTGCCTGCGAAGCGCCCA
GCTCCGCCGCCAGGGCTGCATCGCGTTGCGCCGCATCGAACCGGAAGTCGTCGGCGGATG
TCTGGCTGCGCACGACCACCGCCTGCAGCGCCTGCTCACGCCCCCGCTGGGCATTGGGAT
CGTCGGCCGCCACCGCAAGCACTGCCAGGAAACCCTGGGCTGCGGCGTCCAGCTGCTGTC
GTTGCAGTGCCCGCTGCGCCTGCCGCAGGCGCTGGTCCACCGCGCGCGCCAGGGCTTCCT
CGCTGGCCGGCAGATCGGCATGACCGGCATCGAACTGGCGGGCACGACGCAGGATCGCGG
CCGCCTCGGCCAGCTCTCCGCGCCCTGCCAGCGTGCGCGCCTGCAGCAGCAGGTCGCTCA
GCGCATCTTCGCGACCTTCCAGCGCCGGCAGGTTGTCCGGCTGCAGGGCAAGGATGCGCT
GGAACAAGGGCAACGCACTGCTGTCGCCATCATCCAGGCGTCCGGCCGCGAACGCGTTGC
GCGCCTGGGCCAACAACGCACCAATACCGGCTCCGGCACTGCGTCGCGCCTGCAGCTGGC
GGGCGACCGCATCGGCTTCGCCCTGCGGCACCTGCAGCTCACGGGCCAGTGCCAGTGCCT
GCGCGCTGCCGTCCAGGTCACCGGCGTGCAGGCGATCGCGCGCCTGTTGCAGCGCTGCCG
CGCCGGTATTGGCCAGGCCCTGGCGCGCCTGCGGGCGATCACCGTCCAGCGCCAGCACCG
CCTGGTAGCGCTCGCGCGCACCACTGCCATCGGCATCGCTCAAACGACCGGCGGCCAGCG
CACGATCCCCCTCGGCCAGCAGCTGTTCGATCTGCGGCTCATCCCAGAACCAGTCGGCCA
GCGGCTTGCGCAGCAGGACCAGCAGCACGAACACGGCCAGCGCCGCAAGCAGCGCCCAGC
GCCAGACCCGGCGCGCATGGCGTGCCTGCAGCCACCACCAGCGACCCTCGCGACGGACGC
GGTCCAGCGCAGGATGTTCAGCGCCATGCGGGCGATGCGGGGGCTCGCGTTCCATGCGTG
CAGGGTAGCCGGGGCAGCGTGAAGCTCAGCCGAGGCGACGTGCCTCGCTCACGCCCGGCA
GCGCATCAAGCTTGCCCAGCAGCGTCGACAACTGCCCGTAGTCGCTGACCTTCAGCCGCA
GCCGCAGATGGGCACGGCCACTGTTGCGCACGTTGTCACTGTGGATGTCGAGCACGTAAG
CGTCTTCCTGGGCGATCAGGTTGGTGATGTCCTTCAGCAGCCAGCGGCGGTCGACCGCGT
CGACCACCACGTCCACTTCGTAGCCGCCACCGGCCTGGCCCCACTCCACCGGCAGGATGC
GCTGCGGGCTGGCGGCGGCCAGCCGGGCCAGCGCGGCACAGTCTGCACGATGCACAGTGA
CACCACGGCTACGGGTCAGGTAGCCGACGATCGGCTCGCCGGCCACCGGCTGGCAGCAGC
GTGCCAGCTGCACCAGCAGGTTGCCCACGCCCTGCACGGTGAACTTGGACTTGCCCAGGT
TCTCGCGGCGCGCGGTCGGCCGCGGCAGGGTCGGCGCGGGCGCGGGCTGGCTGGCGGCAC
GTTCCGCCTCCAGCAACGTCCGGCTGACCTGGTTCGGGCCGGTATCGCCCAGCGCCACCT
GGATGTACAGGTCATCGACGCTGTCGGCATGGAACTTCTTGGCCGCGACGGCCAGGTCCG
AGTGCTGCAGGCCCAGCCGCTTCAGCTCGCGCTCGAGCAGCTCGCGACCGGCCTGCACGT
TGCGCGCGCGGTCCAGCTTGTGGAACCAGCTGCGCACCTTCTCGCGCGAGCGGTTGCTGG
CCAGGAAGCCATTGGCCGGCATCAGCCAGTCGCGGCGCGGGTCGGCCTCCTTGCCGGTCA
GGATCTCGACGCGGTCGCCACTGCGCAGGCGATAGGTCAGCGGCACGATACGGCCGTTGA
CCTTGGCGCCGCGGCAGCGGTGCCCGACCATGGTGTGCACCTGGTAGGCGAAATCGAGCG
GCGTAGCGCCCTGCGGCAGGTCCAGCACCTCGTCCTTCGGGCTCAGCGCATAGACCCGGT
CCTCGGTCAGCTCGGCATCGAGCGCCCCGGCCAGTTCATTGCCCTGCCCGTCCTGCGCCT
GCTCCAGCAGCTGGCGCATCCAGGTGATCTTGCGATCGAAGGACTTCTCCGCGCCCTTGC
CGCCTTCCTTGTACTTCCAGTGCGCGGCCACGCCCAGCTCGGCCTGCGAGTGCATTTCAT
GGGTACGGATCTGCACTTCGATGGTGCGACCTTCCGGGCCGACCACGGCGGTATGCAGCG
AGCGATAGTCGTTGGCCTTCGGGCGTGCGATGTAATCATCGAACTCGCTTGGTACCGGCG
CCCACAGCGCGTGCACCACGCCCAGCGCGGCGTAGCAGGCGGCGACGTCGTCGACCATCA
CGCGCACCGCACGGATGTCATACAGCTGGTCGAAGGCCAGCCGCTTCTTCTGCATCTTCC
GCCAGATGCTGTAGATGTGCTTCGGGCGGCCGCTGACTTCGGCCCTGATGCCCTGGGCGA
CCAGCTCGCGCGACAGCACCTTCTTGACGTTCTCGACGTAACGCTCGCGGGCGATGCGGG
TTTCGTCCACCTCGCGGGCGATGCGGCGGTAGGTTTCCGGTTCCAGGTGGCGGAACGCCA
GGTCCTCCAGCTCCCACTTCAGCTGCCAGATGCCCAGGCGGTTGGCCAGGGGCGCGTGGA
TGTCGCGGGTCAGCTGGGCCAGCGCGCGGCGTTGCTCGTCGTCCAGCTTGTCGGCCGCGC
GCATCCTCGCGAGCTGGCGCGCCAGCAGGATCGGCACCACGCGCAGGTCGCGGATGATCG
CCAGCAGCAGCCGGCGCAGGCCCTCGCTGTTGCGTCCGGCCTCACGGCCGGCGTGCAGCG
CCCACACCGGGTCGGCGGCATCCTGGCCGTCGAGCAGGCCGATCACCGCCGCCTGGTGGT
TGCCCAGCGGCAGCTGGTCCAGGCTGGCACGCAGGCCCGGCAGGTCGAACAGCAATGCTG
CCACCACCGCGCCTTCGTCGGCCGAGAGCATCGCCAGCGCATCGAGGGTATCGCCCAGCA
CCGACCATGTGGCACGCATCTGGTGGTCGCAATCCGGCGCTTCCCAATGCTCGCGCAGGG
CCTGGCGCAGCGGAGCAGGCAGCACCGCTGCCGAGGGACGGTTCAACAAGGCATCCAGGC
CAGGGACGGAAGCGCGGTTCACAGCATCGAGCAGGCAAGACAGAGGCCCCTACACTAGCG
CCGGCGTCGTTCAGGGACAATCACTGCGGCCACCATCACCCGGCATGAAGACATGCCGCT
ACACTCGCCAACACATCCAGGAGAGACCCGCCATGCCTTCGATTGCCCTGCGCGTCCGTC
CACGGCTGCTGGCCTGTGCCGCCGTGTTGCTGTCCCTGTCCGCGCCTGCGCTGGCCCAGC
GCGTGGTGGAGGGCGACCTGCAGCAGCAGATGTCGCCCACCGAGTTCAAGGCCGCCGGCC
TGGACAAGCTCAGCGCCGCTGAACTGGCCACGCTCAACCGCTGGCTGCAGGGCAAGGTCG
AGGCGGCCACCACCCAGGCCGTCGCCGCAGCGCGCGAAGAAGGCCGCCAGGAAGTGATCA
AGAAGAACCGCGGCTTCCTGGACTTCGGCAGCAGCGAACCGATCGAAAGCACCCTGCAGG
GCGAATTCCGTGGCTTCGGCCAGGGCCGCCGCTACGTGCTGCAGAACGGCCAGGAGTGGG
AGCAGATAGACGCCACGCACTATTCCGGTGGCCGCAAGGAAGCGCCGAACGTCAGCATGC
GCCCAGGCGTGATGGGCGCCTGGTACATGAAGGTGGACGGGGTGAACGTGCAACCGAAGG
TTCGTCGCACCAAGTAACGCCCGGGCATTCCGGCCGTGCCGGATCCATGCCCGGCGGCCA
TGGTCGCCCGATGGGGCGACCATGGCGCGCGTTCACGCCTGGCGAAGTGCAGCCACCCGC
TGCGCCAGCTTCTTCGCCGAAATGCCGGTGCGTGCCCCCAGCTCCTGCGCGAACAACGAC
ACCCGCAGCTCTTCCAGATCCCAACGCAGCGCCTGCCATTGCGGGCGATCACGCAGGCCC
TGCTGCTCGCCCGCTTCCAGCGCCTCCAGGAACGGGTGCAATTCCAGCATGCGCGCCTGG
TCACGCGGCGGATCACGCTTGGCACGCTCGGTGCGCAGGATCATCGCCTTCAGGTAGCGC
GGGTACTGCGCCAGCGCGTCGGCCGGCGTGTCGCGCAGGAAGCCGGGGTGGATCAGCCCG
GCCAGCTGCGCTTCCATGTCGTCCAGGTTGCCACGCGCCCAGCCCATCAACGGCGCCTCC
AGCAACGGCTTCAGTTCCGCCACCAGCGCCAGGATGGACTCGGCCAGTTTCAGCCGCGAC
ATCGCCTCGCCGAACAGGGCCTTGGCCGCATGCTCGCGGCGTTGCTCGAAGGCTGCCGCA
TCGCGGATGTCTTCCAGGCCTTCGGCCAGCACCGCGTTCATCGCCGCATCCACCAGGTCT
CCACGCAGGCGTTCCTGCGATTCGATCGCGGCATACAGCAGGCCGGTCTTGGCACCCACC
GGCAGCTGCTTGCGCGCCTGCTTGACCTTCTCGGCCAGGGCAATCTCCAGCAGCCGGCGC
ACACCCAGCGGGTGGGCCTCCTGCGCCTGCTGGCGATCGGCGAAGATGCGCAGCGCCACG
CTGTCGCCCTCGTCCAGCAGCGCCGGATAGGCCGGAACGCCGGCTTCACCGGGCACCTGC
AGCGGAATCGGCGCGGCCGGGAACGTGCGCAGGCCATCGGCCGCCATCTCGCGCCCCGCC
CGTGCAGCGAAGGCATCGCCGGCACGGCCGCCGAATTTCGCGCGCAACGCATCCAGATCC
CGCGAGGTCGCCAGCACCTTGCCGTGCTCGTCGCGCAGGCGCAGGTTCATGTGCAGGTGC
GGTTCGATCGAAGCGGGTTCGAAATCGAGCGCCGTCACCGTCGCGCCGGTGGCACGTGAC
AAAAAGCGCGCCAGTTCGCCAGTGATGGCATCGGCGCTGGGCTGCGGGAATGCCTCGAAG
AACGCACGACCGAAGTCCGGCGCCGGCACGTAGTTGCGGCGCATCGCCTTGGGCAGGCTG
CGGATGAGTGCCGAAGCCTTGTCGGCGACGAAGCCAGGCGCCAGCCAGCCCAGCTGCACC
GGGTCCAGCGCGTTGAGCAGGTGCAGCGGCACGTCCAGGGTCACGCCGTCATCATCGGCA
CCCGGCTCGAAGCGGTAGTGCAGTGGCAGGCGCGCCTGGCCCAGTGGCAGGTACTTCGGG
TAGCGCTCCTGTTCGCTGCCCTCACCCGGCAACAGGTCGACCAGTGACCAGTGCAGGGTC
TTGCGCTGTTCCGGCGCCAGCCCCTTCCACCAGGTATCCAGCCCTGCGGCCGAATGGATC
TGCGGCGGCACCCGGTCCAGGTACCAGCGCGCCTGCCAGTCCTCGTCGGCCACGATGCCG
GCGCGGCGCAGCTTCGCTTCCTCCTCGCGGGCGACCTCCAGCACTTTCTGGTTGTCGGCC
ACGAAGCTGGCGCGGGTGTTGATCTCGCCGGTCACCAGCGCCTGGCGCACGAAGATGTCG
TGCGCCTCGCCCGGTGCGATGCGGCCGTAGTGCACCGGCTTCTTCGGTGCCAGCACCAGG
CCGAACAGGCTGATCTGCTCGGAGGCCAGCACCTGGCCCTGCGCGCGCGACCAGTGCGGG
TCGAAGTGCTTGCGCAGCAGCAGGTGCGGCAGTTCGGCGATGACCCAGTCCGGCTCGATC
GCGGCCAGGGTCATGCCCCAGACCTTCTGCGTGTCCAGCAGGTTGGCCACCAGCAACCAC
GGCGGCGGGCGCTTGGACAGCGCCGAACCGGGGAACGGCAGGAAACGGCGCTGGCGTGGC
GCCTGGAAATCGCCCTTCTCGGTGCGGTGCCCGATCTGCGTCGGCAGGCCCGCCACCAAC
GCCCGGTGCAGGGTCTGGTAGGCAGCCGCGCGCACGCGTTCGCTGAAGCCGCCGCCCGCC
GGTGCCTGCTCCTTCTGTGCACGTACGGCCACCGGCGTCGGCACCGCTTCGGCCTTGCCT
TCGCGGGCCAGGCGTGCAGCGCGGTGCAGCTGGCCACGGGTGGCCTTCACTGCGGCGGCA
TCATCACGCGCTGCCGCCGGCGCACTGCTGCCGGCCAGCAACGGCGCCATCGACGCCTCG
CTGGCCTCTTCCTTCCAGCCCAGTTCCTCGCACAGCAGCCGCAGCTGGCGGTGCAGCTCG
CGCCACTCGCGCATGCGCAGGAAGCCGAGGAAATGACGGCCGCACCAGTCGCGCAGCTTG
GACTGGGTCAGGTCTTCATGGGCCTGCCGGTAGGCATCCCACAGGCGCAGCACGCCAACG
AACTCGGAACGACCATCGGCGAACTGCGCATGCGCGCTGTCGGCGGCACCGCGTGCTTCG
GGCGGACGTTCGCGCGGGTCCTGGATGCCCAGGAACGAGGCGATCACCAGCATCGGCCGC
AGGCAGCCGGCGGCCTGCGCGGCGACCAGCATGCGCGCCAGCTTCACGTCCACCGGCAGG
CGTGCCATCTGCTTGCCGATGGTGGTCATGCGCCGCTCGGCGTCGATCGCACCCAGTTCG
GTCAGCTGCTGCCAGCCATCGGCCACCGCACGCTCGTCCGGCGCTTCCAGGAACGGAAAC
TCCTCGATGCGGCCCAGGCCCAGCTGCAGCATGCGCAGGATCACCCCGGCCAGGCTGGAG
CGGCGGATTTCCGGATCGGTGAACTCCGGCCGCGCCTGGAAATCGGCTTCGGCGTACAGG
CGGTAACAGATGCCCTCGGCGATACGGCCGCAGCGGCCCTTGCGCTGGTTGGCACTGGCC
TGCGAGATCGGCTCGATGTGCAGGCGGTCCAGCTTGTTGCGCGGACTGTAGCGCTTGACG
CGGGCAAAGCCCGGATCGACCACGTAGCGGATGCGCGGCACCGTCAGCGAGGTCTCCGCG
ACGTTGGTGGCCAGCACGATGCGCCGGTTCGGCCCGGGATTGAACACCCGGTCCTGGTCC
TGGTTGGACAGCCGCGCATAGAGCGGCAGCACCTCGGTGTTGCGGTACTTGCGGCGCTCC
AGCGACTGGTGCGCATCGCGGATCTCGCGTTCGCCCGGCAGGAAGATCAGCACGTCGCCG
CGCGCATCCAGGCGGGTGATCTCGTCGATGGCCGACACGATGGCGTCGTTGACGGTGCGT
TCGCCCTGGTCTTCGCCCTCGCCTTCCAGCGCGCGATAGCGCACTTCCACCGGGTAGGTG
CGGCCTTCGACGCTGATCACCGGCGCATTGTCGAAATGCTGGGCGAAGCGTTCGGTATCG
ATGGTGGCCGAGGTGACGATCAGTTTCAGGTCCGGGCGCTTGCGCAGCAGCTGCTTCAGG
TAGCCCAGCAGGAAATCGATGTTGAGGCTGCGTTCGTGCGCCTCGTCGACGATGATCGTG
TCGTAGTTCGACAACCAGCGGTCACTGGCGATCTCCGCCAGCAGGATGCCGTCGGTCATG
AACTTGATGCGGCTGTCGTCGCTGACCTTGTCGTTGAAGCGCACCTGGTAGCCGACCAAC
TGGCCCAGTTCGCTCTGCAGTTCCTGCGCCACGCGGCTTGCCACCGCACGTGCGGCAATC
CGTCGCGGCTGGGTGCAGCCGATCATGCCGGCCTGGCCACGGCCTGCGGCCAGGCACAGT
TTCGGCAGCTGGGTGGTCTTGCCCGAGCCGGTTTCACCAGCGATCACCACCACCTGATGG
TCGCGGATCAGCCCGATGATGGCGTCGGCTTCACGCGCAATCGGCAGCTGCGGGTCCAGA
GTAATGGACGGCTGCTGCTGCGCCCGGACCTGCCGGCGCTGCACCGACGCCTGCAAGGCC
TGCTCGAAGGTAGCGGCCAACGCCGCATCCTGTGGCTTGGCCTGGCAACGCGAGAGCATC
CCCAGCAAACGGCCCCGGTCGCGACTCATGGCGCCGTCGATGGCGGCGCGCTGTTGGCGC
AGGCGGGACGATGGATTTTTATCGATAGAGTTCATCAATCGGTTCGTTCAAAACTTTGAT
AGCGACCAGTCATCACGACCGGTTTATTGTGAAGGCCAACGATTCCACAAGGAGGAACCC
CATGGCGAAGACCAAGAGCACGACCAAGGCCAAGACCGGCAAGCAGAAGCTTGCAGCGGC
GGCACCGTCGGCGCCGAACATCGATATCGGGATCACCCAGGGCGACCGCAAGAAGATCGC
CGACGGTCTGTCGCGCTTCCAGGCCGATGCGTTCACGCTCTACCTGAAGACGCACAACTT
CCACTGGAACGTGACCGGGTCGATGTTCAACTCGCTGCACACCATGTTCGAGACGCAGTA
CACCGAGCAGTGGGCGGCACTGGACGACGTGGCCGAGCGCATCCGCGCGCTGGGCTTCAA
TGCCCCGGGCTCCTACCGGGAATTCGCTGCGCTGACCTCGATCGCCGAGGAACCGGGCCT
GACCGACAGCGCGGACTGGCGTGAAATGGTACGCCAGTTGGTGGTCGCCAACGAAGCAGT
CTGCCGTACGGCACGTGAAGTGCTGGAGGTGGCGGCCAAGGGAGACGACGCCCCGACCGA
GGATCTGATGACCCAGCGGCTGCAGACCCACGAGAAGTACGCCTGGATGCTGCGCTCGCT
GCTGCAGTAAGAGTTGGGGGGCCCGGCAGGGCTGCGCCCTGCACCCGCAGAGGCCTTAAA
GCCAAGGCCAGAGCCAGAGCAAAAGCTGGCCTCCTGTGGGTAGGCGGGATGGGTCCGGTG
GCAGGGGACGCCGTAAACCCGTCCTTGTGGGCTTGGCCGCGGCATCCATGCCGCGGACAC
CCCTGCCACCGGACCCACCCCGCCTTCGGCAGTTCTCCGCGATCTGCCGGCAAAGCCATT
GGGGTCAGATCCGTTTTCCCCAGGAAAACGGATCTGACCCCATTTTGTTTGTCGAGTTCT
GACAGTTTTCATCCACGCATGGCGTGGATTGATCTGGCCCCCGTCACCGGGAAACTGTCG
GGGGTGGGGCGGTGTGGGCTTGCAGGACCGTTGGCGCCATGGATGGCGCCATCGAGCCCC
CAAGGACGGGTTTACGGCGTGTCCTGCAAGCCCACACCGCCCCGCCCAATAAGCAGACAG
CCCAGAGCCGGCTGTTGCCTTTGACGTTGCACTGGCTTGCAGCAGGTGCAGGGCGCAGCC
CTGCCGAACCCCTACCCCTCCCTCCGGGGTAAACTAACCGGATGGCTTCCCGTCCCGCGC
ACGACCTGCTCCAACGCGTCTTTGGTTACGACGATTTCCGTGGTCCGCAGCAGGACATCG
TGGAGCATGTGGCTGCCGGTCACGATGCCCTGGTGCTGATGCCCACCGGCGGCGGCAAAT
CGCTGTGCTACCAGGTCCCGGCCCTGCTGCGTGACGGTTGCGGCATCGTCATCTCGCCGC
TGATCGCGCTGATGCAGGACCAGGTCGAAGCCCTGCGCCAGCTCGGCGTGCGCGCCGAGT
ACCTGAATTCCACCCTGGATGCCGAGACTGCCGGCCGCGTCGAGCGCGAACTGCTCGCCG
GTGAGCTGGACATGCTCTATGTCGCTCCCGAGCGGCTGCTGACCGGTCGCTTCCTGTCGC
TGCTGTCGCGCAGCCAGATCGCCCTGTTCGCCATCGACGAAGCACACTGCGTGTCGCAGT
GGGGCCACGACTTCCGCCCGGAATACCGCCAGCTGACCGTGCTGCACGAGCGCTGGCCGC
AGATCCCGAGGATCGCGCTGACCGCCACCGCCGATCCGCCAACCCAGCGCGAGATCGCCG
AGCGCCTGGATCTGCAGGAAGCACGCCACTTCGTCAGCTCCTTCGACCGCCCCAACATCC
GCTACACCGTGGTGCAGAAGGACAACGCCCGCAAGCAGCTGACCGACTTCCTGCGCAGCC
ACCGTGGCGAGGCCGGCATCGTCTACTGCATGTCGCGGCGCAAGGTCGAGGAGACCGCTG
AATTCCTCTGCGGCCAGGGCTTCAACGCCCTGCCCTACCACGCCGGCCTGCCGCCGGACG
TGCGCGCGAACAACCAGCGCCGCTTCCTGCGCGAGGACGGCATCGTGATGTGCGCCACCA
TCGCCTTCGGCATGGGCATCGACAAGCCGGACGTGCGCTTTGTCGCGCATACCGACCTGC
CCAAGTCGATGGAAGGCTACTACCAGGAAACCGGCCGCGCCGGTCGCGATGGCGAGGCCG
CCGAGGCCTGGCTGTGCTACGGCCTGGGCGACGTGGTGCTGCTCAAGCAGATGATCGAGC
AGTCCGAGGCCGGCGAAGAGCGCAAGCAGCTGGAGCGGGCCAAGCTCGACCATCTGCTGG
GCTACTGCGAATCCATGCAGTGCCGCCGCCAGGTGCTGCTGGCCGGTTTCGGCGAGACCT
ACCCCCAGCCCTGCGGCAACTGCGACAACTGCCTGACACCGCCGGCCTCGTGGGACGCGA
CCATTCCGGCACAGAAGGCGCTGAGCTGCGTCTACCGCAGCGGCCAGCGCTTCGGCGTCG
GCCACCTGATCGACATCCTGCGTGGCAGCGAGAACGAGAAGGTGAAGCAGCAGGGCCACG
ACAAGCTCAGCACCTATGCGATCGGTCGCGATCTGGATGCGCGCACCTGGCGCAGCGTGT
TCCGCCAACTGGTCGCCGCCAGCCTGCTGGAAGTGGACAGCGAGGGCCACGGCGGCCTGC
GCCTGACCGACGCCAGCCGCGACGTACTGACCGGCCGCCGCCAGATCAGCATGCGCCGCG
ACCCGGCCAGCAGCACCAGCGGGCGCGAGCGCAGTGCGCAGCGTACCGGGCTGTCGGTAC
TGCCCCAGGATCTGGCGCTGTTCAACGCCCTGCGCGGCCTGCGTGCCGAACTGGCCCGCG
AACAGAACGTGCCGGCGTTCGTGATCTTCCACGACAGCACCCTGCGCAACATCGCCGAAC
AGCGCCCGACCAGCCTGGATGCACTGGCACGGGTCGGCGGCATCGGCGGCACCAAGCTGA
GCCGTTACGGCCCGCGCCTGGTCGAGATCGTGCGCGAAGAGGGCTGACGGTATCGCGTTG
CCGCGCTGCGCGGCCGCCGGGCATGGTCCCAACGGCGCGCGGGCGCCCCGGTAGAGCCGA
GCCCACGCTCGGCTGCCCCTGCGCGAACAGCAGCCGAGCGCGGGCCCGGCTCCACCTTGG
TGCAGCTCCAACCTTGAACCGGCCATTCAGCCGGAAGTGCATCCGCGCCCGCTTGCGGCT
AGATTAGCGCCATGTCCCTGGCTTCGACCCTGCTTCGTGTCGTGCTCATGCTCAGCCTGT
TGCTCAACGGGCTGAACGCGGCCATGGCCAGCGGTCATGAAGAAATGGGGCGGATGGCAC
ACGCCGTCGCGGCCGCCGCAGCTGGCGGTGACGCCGACTGCCACCACGCCGGCATGCAGG
CCGACCCGGCCCCGCAGGCCAAGGCCCCCGCCCACGACGCCCACTGCCAGATCAAGGACT
GCGTGCGCAGCTGTGCCCAGCACCCGTTGCTGGTGGTGCAGCCGTTGCCGTTCATGGCCG
GCCCGGCGTTGTCGCTGGCACCACAGCCGATGCCGGCCACCGGCCGTCCGGCGCCGCCGC
TGCCGCCGATCTCACGCCCTCCCATCGGCTGATTCCACATGCACCGTGCGCCCTGCGCAC
CGTAGCCGGCCACCTGCCGGCGTCTTTACGTGTCTGGAGTCACCACCATGAATACCCGCA
TTCCCCCCGGTCCGGGCGCCGTGCCCATGCCGTCGCGCCGCCTGTTCGTGCAGGGCCTGG
CCGCCGGCGGCGTGGTTGCCGGCATCGCCGCCGTCGGCGTACCACAGCGCGCGCTCGCCG
CCGCCACGGCCACCCCGCGCCTGGCCGGCGCCCCAGCCGTGCTCAGCGACACCCGCATCG
AACTGGCCATCGGCGAATCACTGGCCAACTTCACCGGCCGCACCCGCCCGGCGATCACCG
TCAATGGATCGCTGCCGGCGCCGATCCTGCGCTGGCGCGAAGGCCAGACCGTGGACCTGT
TCGTGCGCAACACGCTGGAACGCCACCCGACCTCGATCCACTGGCACGGCATCCTGCTGC
CGGCCAACATGGACGGCGTGCCCGGCCTGAGCTTCAACGGCATCGGCCCCGGCGAGACCT
ACCACTACCACTTCCAGCTGAAGCAGTCGGGTACCTACTGGTACCACAGCCACTCGATGT
TCCAGGAGCAGGCCGGCCTGTACGGCGCGCTGATCATCGATCCGGCCGAACCGGCGCCGT
ACAGGCACGACCGCGAGCACGTGATCATGCTGTCCGACTGGACCGACATGGATCCGGGTG
CGCTGTTCCGGCGCATGAAGAAGCTCGCCGAGCATGACAACTACTACAAGCGCACCCTGC
CTGACTTCCTGCGTGACGTGAAGCGCGGGGGCTGGTCAGCCGCGCTGTCCGACCGTGGCA
TGTGGGGGCGGATGCGGATGACGCCGACCGACATCTCCGACATCAACGCCCACACCTACA
CCTACCTGATGAACGGCACCGCCCCGGCCGGCAACTGGACCGGGCTGTTCCGCAGCGGCG
AGAAGGTGCTGCTGCGTTTCATCAATGGCGCCTCGATGACCTACTTCGATGTGCGCATTC
CCGGCCTGAAGATGACCGTGGTCGCCGCCGATGGCCAGTACATCCATCCGGTCAGCATCG
ATGAGTTCCGCATCGCTCCCGCCGAAACCTACGATGTGCTGGTCGAGCCCACCGGCCAGG
ACGCGTTTACCATCTTCTGCCAGGACATGGGCCGCACCGGCTTCGCCGCCGGCACGCTGG
CGGTGCGCCATGGCCTGCAGGCGCCGATTCCCGAGCGCGACCCACGCCCGTTGCTGACGA
TGAGCGACATGGGCCACGACATGGGCAGTGGTGGCCACGGCGGCCACGACATGGCCGCGA
TGAAGGGCATGGAGGGCGGCTGCGGCGCCAGCATGGGCCACGGCGCGCCTGCCGGTGGCG
ATACCGCCAGCAAGGCGCCGAAGCACCCGGCCAGCGAGCGCAACAACCCGCTGGTGGACA
TGCAGAGCTCGGCCACCGAACCGAAGCTGGACGACCCCGGCATCGGCCTGCGCGACAACG
GCCGCCAGGTGCTGACCTATGGCGCGATGCGCAGCCTGTTCGAGGACCCCGATGGCCGCG
AGCCCAGCCGTGAGATCGAACTGCACCTGACCGGGCACATGGAGAAATTCTCCTGGTCGT
TCGATGGCATTCCGTTCGCCAGCGCCGAACCGCTGCGGCTGAACTACGGCGAGCGCATGC
GCATCGTGCTGGTCAACGACACCATGATGCAGCACCCGATCCACCTGCATGGCGTGTGGA
GCGATCTGGAGAACGCGCAGGAGGAATTCCAGGTGCGCAAGCACACCATCGACATGCCGC
CCGGCACCCGCCGCAGCTACCGCGTGCGCGCCGATGCGCTCGGCCGCTGGGCCTACCACT
GCCATCTGCTGTACCACATGGAAGCGGGCATGATGCGCGAAGTGAGGATCGAAGAATGAG
CCGCTCACTGCTTTCCCCCAGCCTGCTGGCCCTGGGCCTGGCCGCCGCATTGCCGGTGTT
CGCGCAGTCGCACGCCGGGCATGACATGGCCGCGATGGATCCGCCCGCAAAGACCGCCAA
CGCGCCGGTCGAACAGGCCGATCATTCGAAGATGGATCATTCGAAGATGGATTCGGGCGC
CACAGATCATGCCGGCATGGATCACTCGAAGATGGACCATGGCGCGATGCAACCGGCGGC
GATGGACCATTCGCAGATGGACCACGGGGCAATGGGCCATGCCACGCCCGCGCCCACCGA
ACCGCGCGACCCCATCCCGGTGCCGTCCGATGCCGATCGTGCCGCTGCATTCCCACCGAT
CGCGCACGGCGCGATGGAGCATGCGCCGGAGATCAACAGCCTGCTGCTGATCGACCGCCT
CGAACATTGGGACGGCAAGAGCAGCAACGGCCAGGCCTGGGAGGCCACCGGCTGGATCGG
TGGCAACATCAACCGCCTGTGGCTGCGCACCGATGGCGAACGCAGCCGCGGCCGCACCGA
GTCATCGTCGCTGGAAGCACTGTATGGCCGCAGCGTGTCGCCGTGGTGGGACGTGCTGGT
CGGCGTGCGCCAGGACTTCCGCCCGGCCGACTCGCGCACGTGGGCGGCCATCGGCATCCA
GGGGCTGGCACCGTACAAGTTCGAGAGCTCGGCCACGCTGTATATGGGTTCCGGCGGCCA
AGTGCTGGCCAAGGCCGAGGTCGAGTACGACGTGCTGCTGACCAACCGCCTGATCCTGCA
GCCGCTGCTGGAAGCCACCATCGCGGCCAAGGATGAACCGGAGTACGGCATTGGTCGCGG
ACTGAACAAGGTCGAAGCCGGGCTACGCCTGCGCTATGAGTTCAGCCGCCGTTTCGCGCC
ATACATCGGCATCAGCCACGAGCGCACGTTTGGCGACACCGCCGACTATGCCGGTGACCA
CGCGCGCGACACGCGCTGGGTCGCCGGCGTACGCATGTGGTTCTGAGCAGCGGTTCGTGA
GCAATGGCCAGCCCCGGCAGCCGCCGGGGCCGGCTACACTGCGCCACGCTCCAGTGCAGG
CACCACCATGTCGTTGCAGATCCGCCGCGCCACCCTTGCCGATGTCGACGCCCTGTCGGC
GATCGCGATCGCCACCTACAACGAAACCTGGGGCGATTCCTATCCGCCGCAGGAGCTGCA
TGATTTCCTGCAGGCGCACTACAGCAGCGAACCGCAGCGCAGCGAACTGTCCGACCCGCG
CAGCGCCATCTGGCTGCTGATGGACGGCGACGCCGTGGTCGGCTACCTGGCCGCCGGTGC
CAACACCCTGCCGCATGCCGATGCACGCGAGGGCGACATCGAACTGAAGCGGTTCTACAT
CCTGGCCGCACACCAGAACGGCGGCCATGGTGCACGCCTGATGGACGCGTTCATGGCCTG
GCTGGACCAGCCGCAGCGCCGCACCCTGTGGGTGGGCGTATGGGAAGAAAACTTCGGCGC
GCAGCGCTTCTACGCGCGCTATGGCTGCAGCAAGGTCGGCGAGTACGACTTCATCGTCGG
TGATACCCACGACCGCGAGTTCATCCTGCGGCGGCCGTGATCATGCAGCCCATGTAGCGT
CGAGCCATGCTTGGCCAGGGGCCGCAATATCCAGTCGAGCATGGCTCGACGCTACAAACT
AGAAATCGAACAGTTCCGACAGGAAGCTGTCCTTCTTCTTTTTCTTGTAGCCCTGGCCCC
GGTTGTCCTCGTAGCGCTGGCCGAGGTGGCGGGTATCACGGTGCATCACCGGTGGCGGCG
AGGCCGGCTGAGCCTGCACGGGCGCTGGCGGCGGTACGGCCGCACCGGCGCCTGCGCGCT
CGATGATCTTGTCCAGCTCGCCACGATCCAGCCACACGCCGCGGCAACTTGGGCAGTAAT
CGATCTCGATGCCGTGGCGTTCGGCCATCTGCAGCGTCTGGGTCTTGCACACGGGGCACA
GCATCGGTATTGCTCCTGTCGGTCTGGTTTCGACTGTACCTGCACCGCGATGACTGTGCG
GCAACGCGTGACCGATGGCACAGGGACTTCCGGCGCGTGCCCACATGCGTACCGCGCGGC
ACACTGCGCCCTTGTCCCGCAGGGAATGCGTACATGACCGTGTTGTCCCGCCTGCCCACC
ACCGCGCGCCTGTTGCTGGTGCTGCTGGGTGTCGGCCTTGGCCTGAACCTGCGGGATATC
GCCGCGGCCATCGGCACACCGGTTCCCGCACTGCCCATCCCCTATGGCGGCAGCCTGTTG
GACAACGCGCTGGCGGTACTGGTGGCACTGCTGCTGGCCGCGCTGCTGCGGCCCCGTGAC
ATGGGCCTGATGGCCAGCTTGGGACTGCGCGGAAACGGCTGGGGCGGCCCGTTGTGGGTG
CTGCTGGCCAGCCTGCCCTGCTGGCTGGGACTGGCGCTGCTCGGAACTCCGAACACGGCG
CTGACTGCGCTGGATGCCACGATGCTGGCCGCGCTGTTCCCGCTGGCCGAGGAAGTGCTG
TTCCGTGGCCTCGGCTTCGTGCTGCTGGTGAAGATCGTGCGCGGTCCGTGGCCGTTGCTC
GCGCTGCCGCAGGCACTGCTGTTCGGCATGGTGCACTGGCTCGGCTTCGGCGGGTTCGAC
GGCGGCGGCATCGCACTGTTCATTGGCGCGGTGATCGCGCTGGGCGGCTTCATCTTCGCC
TGGCTCGACCACCTCGACGGCGACACCCTGTGGTGCGGCCTGATCCTGCATGTTTCGATG
AACCTGGCCTGGAATGTGTTCAGCCTCGATGACGCCATCGCATTGGGTTGGCAGGCCACC
GGCCTGCGCATCGGCACCGCCCTGCTCGCAGTGGCGGTGCTGGCCTGGCACGTGCGGCTC
AGGCGCCAGAGAGGCCTGTAACGCCCGCTTAGCTTGCCGTGCACGTCGGGATCACTACCG
GCTTGCGCATACTTGCGCGCCTTTTCACCGTTGCTGTCCGGAGTTGTCGCGTCATGTTGC
TGTCCAAGCGCCACGTTGAACCCCGCGTCCTGCTCATCGAGGACGCCGAGGAAACCCGCG
AGCTGAGCCGACTGGCGCTGGAAAGCCAGGCCTGCCACGTAGTGGGCGTGAGCTCTGCCG
AAGCGGCGCTGGGCCTGCTGGCGGCCGGTGAGCGTTTCGACCTGCTGTTCACCGACGTCA
ATCTGGGTGCGATCAGTGGCATTGAAGCCGCCAACCGGGTCCGCAGCCTGTATCCCCAGC
TGCCGATCCTGGTGACGTCGGGCATGGACCAGCACCAGGTGCTGCCGCAGCTCCGCGACG
GCATCCATTTCCTGCCCAAACCCTACAACATGAGCGAGCTGCTCGACGCCATCCGGCTGT
GCTTCCGGCACGCCGATGTGGGCGTATTGACCGGGCCGGACGCACAGGCGGCCTGAGGCA
CTCATCAACCGCTGCTGTACGGCCCGGTACCCGGGAACACCTTCAGCAGCGCGCGGGTGA
TCATGTCCGGGTAGACGGTGAAATGGTCCTCGCCGTCGATCACCATGTTCTCCACCTTCA
ATGATCGCCCGCTGCTGCGCAGCTGCTCGGCGAACTCGGCGTTGTGGCGCAGCATGTCGT
TGCGGGTGAAATAGCGCGGCTCCGGCTTGACCTTTTCGAAGCTGCCGATCGACAGCACCA
CCGTGGTCGGCTGCGCAGGCGCCTTGGCTTCGGCCAACATGCGCGGCACCCGATGGTTGT
CGAACCACAGCGACGGGCTGGACAGGATGTAGCTGCGGAACATGTCCGGGCGCGTGGTCA
GCACGTAGGCGCCGAACAGGCCGCCATAGGAATGACCGGCATAGGCTCGCCGCGCCGGAT
CGGTGCGGTAGCGCGCATCGATCAGCGGCAGTACGCGCTCGGCGAGGAAGTCGCGGTAAT
GCGCGGCGCCGCCGTAGCTGACGTCGTCGCTGTAGTCACGCGGATCGGTGCGCGCCGGAT
CGCTCGGCGTGTAATCCCGCGAGCGGCTCTGCCTGGAGGTCAGGCCTTCCTGCGGCGGCA
GCCCGACCAGGATGAAATCCTCGATGTTGACGCCCTTCTGCCCGACCAGGTTGCGCACGC
TGCGCACCAGCGGGAAGCTGTACAGCGCATCGGTCACGTACAGCACCGGATAGTGCTTTT
CCGGATGTGCGGCGTAGTCGGCCGGCAACGCCACCCAGATCGGGTAATCGCGTCCCACCG
GGTCGTGCACGCGCAGCGCCTCGGTATCCGGCAGCACCACGCCCTGCGCGGCGGTGGCCG
CGCTTTCCTTCGCTTCATCCGGAGTTGCCGGTGGCGCCACCGACATCGCACAGCCCCCCA
TGGCCAGGCAGGCCGCCACACTCCATCCACGCACACGCTGCATCCACACTCTCCCGTTGC
GGGCGACGCACCCGGGTGGCGTCGCTACCGCATCCTCACACGTCGCGCGGCGCCGCGCCA
CGCGCGGTCAGGGCGAGGCCGGCGGCGGCGCCGGGAACAGTGTGCGCAGCGCCTGCAATG
CGGCCGGGTGGTAGACGGTCGCGTGGGTTTCCTCCGGCAGCGGCAGGTACTTCACCAGCG
GCGACGGCGAGGCCTGCTGCAGCAGCGCGGCCAGTCGTGCCGTGGAGGCGGCCAGTTCCG
GTTGCCCGCTGCTGGCCAGGAACACGTGCGGCTGTGCACGCGTCACCGCCGGCAGCTGCC
GGGATGCTCCGGCCAGCATCGCACCACGGTTCCACCACAGGCTGGGGTCCAGCGCGATAT
AGCTGTTGAACAGCGTCGGCTCCTGCAGCAGCGTCTCGACCACGAACAGGCCAGCCAGCG
ACTCACCGATCAGCGCACGCTCGTCTGTGGTCGGGTAGCGCTGGCGTACCTGCGGCATCA
GTTCATCGCGCAGGAAGCTGCGGTAGGCCGCCGAGCCACCGATGCGTGGCGCGATCTTCT
GGTCCTGCGGGTCGCTGCTGGGGCCGGTCATGTCGCGGCGGCGCTCGGTATTCTCGATGC
CGACCAGCAGGAACGGACGCATGCTGCCATTGCCGGTCAGCACCTGCACCAGCCCTGCCA
CATGCAGGAAATCCTCGCCGATGCCGCCATCGGCCATGTACAGCACCGGCAGCGGCGCCT
TCGGATCCAGGCCCCAGGGCTGCGGACGATAGACATTGATGCGGCGGGTCTCGCCCAGTG
CCTTCGACTGCACGGTGAAGGTCTCGCCGATGACCAGTGGTGCGGCCGCAGCGGTCGATG
CCGGCGGTGCTGCCGGCACGGTGGGAACAGCTGCGAGGCCCGGCCCTGCGGCGGCCAGCA
GGATCAGGGCGGAGAGAGCGACGACGCGCATGCGAACTTCCATTTTCGAGAGGACGGCCA
GCATAACTGCGCCGGCGCCCTCAACGGCGATCCAGTTCGATCACGGCCTGGCAGGCACGG
AGCTGGTCGTCGGCATCGCGTCCGATTCGAACAAGCGCTGCCGCAACCTCTGCTCGTAAC
TGGGCGCCCGCATCACGTTCGCCGGTGCGGGCGGCGGCTTCGGACAGACGGCCGGTATGG
CACGCGGCGAGGTCGTCGCGCAGGCGGAGAGTGCCAGCGCGCAGGGCAGCCACCACATCG
GCATCCACCTCGGCCGCGCGCTCACGATCCTGTTCATGTTGTTCCCCCAGTGAGGCCATC
GCCTCGCTCCGTTCTTCCTGATCCCGGCGCAACCGCCGTTCGGACTGCACCGCGCCGGCC
TGTTGCTCCGCATCGGCACGCGCCATCGCGAGGTCGCTGCGATCACCGCGCCAACGCCAG
CCAGTCATGAACATCAGTAACGACCACAGCAGCAGCGACGCCATCACCACCAGCATGCGC
GGCATGGGTCACTGCTCCGCCAGGCAACGCGCATGGCGCTGCTGCTGGCGCTCCCACACT
CCCCAGCACACGGTGTTGGGGCGGCCGTCGATGCGGGTTGAACAGTCGTAGCCCCCTGCC
CGCCTCCACAGCAGCAAGGCATCGCAGGCCTGGTGATACTCACCCTGCAGCAGATGCCGG
CGCATCGACGACGCGCGCCAGTTGCCGATGCCGTACTGGTAGAGGAAATCGACATAGACG
TCGTACTCGCCCTGGCTGAGCGCCACACCGGGCAGCGACGCGCGGAACTGCCCTTCCTCC
CTGGCCAGATGAGCCTGCACGGCATGCAGCGCGCGTACCGGCGTGGTGCGGTCGCCCAGC
CTCACCGGCGTGCCATCCTCGCGAACGGTCGAGCCGAAGCCATAGGTGGGCCGGTCATTG
CGCGTGGGCACCACTGCGGCGTCGGTGTATCCCTCGCGGTCAACGATGGCGATCAGGCCC
GCAGCACTCAGCGCAAGCGCGGCGACCAGGCTGCGTACCGGCAATGTACTGCCGGGCCGG
CTCATTCGCGCTCCCTGCGGCGCCATTCGCGCAGCCAGCGCCAGCCCAGATAGGCAATCT
GCGCCGCCAAGTAGATGATGGTGAGGACCACGACCAGGCGGTCCAGGGTGATGCCGGCTG
CAAGCGCACCGGCGACGGTAACCGGCGGCGCCGACTTGATGGCCGCCGCGCCGGCCGTGC
TGATGATTTCTTCTTTCATGATGGGTCCTGGAGGGAATGCAGGCCGCGTCGCATCGACGT
GGCCCGAAGAGGTGCCCGCCCCGCTGCCGGCTCGGCACGAGGGTTGTTCCGGTCGGGAGG
CGGGCGGAAGATCGGTTCCGCCGCTCATGCGGCCTGGGCGATGCCCTCCATCCAGCCACG
TACGCGCTGGAAGCCAAGTTCGACCAGGTTGAGGTAATGCCGGTTGGATACCGGCCGCTG
CCCGCTGTTGGCCAGCAGCAGATTCGCCGTTTCGAATCGTTCGACCTTGCGTCGACCACG
CCCGCAGTAGTAGCCGCGCAGCGCACAGGCCATCGCCACGTTGTCACGCGCGACCGCCGT
GATGATGTCTTCGATCTGCTGCGCCAGCTGATCGGTTTCCAGAGGCTTGTAGCCCTGGGC
CCGCCCTGGCATGTCACCACGATGCTCGATCAGCACCGCCAGCAGGTTGCGCGACTGGAA
GCCGAGGTATTCGCAGTCGCGATGCAGCGCATATTCGCCGCCCCAGTGCTCCAGGCGGCT
GCGGACATACTCACCGAACGTATCAAGCTGCATGGGTGGCTTCTCCTTTGACGGGCGACG
GGGCCGGACCGAACACATCCGGGCGCAGGGATTCGCGGCGCACGGCGCCCGCAGTGGCCA
GCTCGATGCGCCGGCACAGGCGCGCGCCGGGCAGCTTGTGGCCGCGGGCGATCATGTAGA
GGGTCCGCAGCGCGCAACCGGTCTGGTGGGCCAGGCGGCGCATGACGGGACAGCTGGGGG
TGCCGTAGCCCCCTTGGGAGATGGCGTAGTCGATGAGGTTCATGGGCCACACATTACTGC
CACGGTAATGGATAGTCAATACCGTTTTGGTCATTTGCTGGATTGGTAATGCAGCGCACC
ATCTACAGATGGACGCCAGTACCGCTCGCACCCTCAACATGCGCCTCCGCGTGGCCGCCG
CCGGCGGCCCGGCCGAGTGGGCCCGCCTGTACGGTGGCACCCGCTGGGCCCAGCCCCAGG
TCAGCCAGTGGATTTCCGAGAGCAACCCGAAGAGCATCGGCCATCGGCTTGCGCGCGATC
TTGAATCAGTGATGCAGCTTCCACATGGAACGCTGGATCGCGTCGATCAGGACGGAGACG
TGTCGCTTCAGTCTCAATCTACGGGACTGGATTTCGAGAAAATGAGCGCTGCGGTCAAGG
TGCTTTCGCACTACCTGGAGCTGGTCGGCGATCCACCGGAATGGATCTACGATCCCGTGC
TGCTGGAGACCGCATTCATGGTCGTGGACGAGTTCGGTCAGCCGTCTGCACCGGACAATG
TGCTCGACCTGACGAAGCTTCTGGCAAGACGGATCAGGGAGGCAAAGGATGACTCACACG
CGACTCGAGGAGCTCGCACAGCGGTTGGCCGCTAGGACCCAGGAACTGCGCGGCGAGCGC
ACCCCGGCGCCGGCATTGCGGGTGGTGGCGGGAGACGCACATGTGGTCCGCGGGGAGAGG
CGCATGGACGCGATCATGCGCGAGTGGCATTGCCGCATGATCCGCAACGTACGCCGACGC
TGGGGCGAACCCATGCAGCATGTGATCGATCAGGCATGTTGCGGTGTGGTCAACATCGAG
CAGCTCGCCGACGACGCACTGATCCAGTTGCACAAGGACATGGAGCGCGCGGAGGAGTGC
ATCCGCGAGGGCATTTCCTTCCACGATGCCGGGCTGTTGCGCGCGCATTACGGCTGACAG
CGTCCCTGGCCGGCCGGAAACGGCCGGTTCTGATGAGATCAATTACCTGAAATTACCAAT
ATTTTTACCTTAAAGGTAATTTTTTAAGGTGAGCGACGTGGGGGTAGCAGCGATGGAAGC
AGGTGCGCGGAGCGCCGCTTCCCCGCACCCGCTGCCAGCGGGCGCCGGGAGTCGATAGCA
CCTGCAACACCGCATCGTTGCAGCGGCGCTTCCCCCATTGCGGAAGTGCTTTGAAGGAAG
CAACAAAAAAGGCGCCCCTTGGGCGCCTTCTTGATCGTCAATGCAATGGTGGGCCGTGAA
GGATTCGAACCTTCGACCAAAAGATTAAAAGTCTTCTGCTCTACCGACTGAGCTAACGGC
CCGATGCATCGCCCGGCCTTTCGGCGGGGTCCGCATTCTACCCTACTTTGCCGGGTCGCG
CGAAGTACAGGGGTGTTGCGTGTCCCGGTCAGCGGCCGGCACTACCCGGTCGGGTCAGCC
CGCTTAAACCTTCCGGGCCTTCCACGCATCCCATCCATGTTCACCACCCGGAGCCACGGA
TGCGCCTCACCTGCTGTCTGATCGCCATCCTGCTGTTGCCCTGCACAGCAGTGGCCTCGA
CGTCCCAGGTCGTCACTGACGACATCGCCCGCTTCTGGGCCACCTATGACGCGGTGCGCG
CCGAACCTGATGCCGAACGCCGCGTGGTGCTGGTCCAGCAACGCTACATCGATCCCGGCA
GCCCCGGACTGCATGCACTGATGCAGGTCCGCAACTACACGGCCCGCGAATACGCCGAGG
CCATGCAGTCATGGCCACGCTTCTGGACTTCGGTACGGCCGTTGACTGCGAACGCGCAGC
AGGCCAGCGCCACGCTGGACCGGGACCTGGACGCGTTCCGCGCGCTCTACCCTGCACTGC
GTCCGGCCACCATCACCTACGCGATGGGCGTGCTGCGTACCGGCGGCACCACGTTGGGCG
ACAAGGTGTTGATCGGGGCGGAGATGGCGCTGGGCGATGAGCGCGTGGACGTCAGCGAGC
TGCCCGCGCCGATGCGCGGCCGCCTGCGGATCTTCTACGACAGCCGCCCCGGTGCGAACA
ACGCGCAGAACAACCTGCACGAGTACGTGCATACCCAGCAGCGCGAGACCACCGGCAGCC
TGGCCCAGTACGCAGTACGCGAAGGCGTGGCCGAATACGTGGCAGAGCGCATCAGCGGTC
GCCGTCCGGCACTGCCGCTGTACGCCTATGGGCCCGCGCACGAGGCACAAATCCGCACGC
GCTTCCTTGCCGAGATGCACGGTGACAGCCTGGACAACTGGCTGTACAACAGCGCGCGCA
ATCCGTTCGGGGTGAGTGATCTGGGCTACTACGCCGGATACCGCATCGCGCAGGAGTACA
TGCGCCAACAGACCGACGAGGGGGCCGCCATCGCGCGGATGATCGAACTGGACTACGCCG
ATCCGGACGCGGTGCGCGGCTTCATCGAGGCATCGGGATGGTTGCAGGCCCGGTAGGTCA
AGGAGTGCGAACCAACGGTTCGCACCCACCGAGAGGGGGGGCGCACCCACCGAGAGGGGC
GGCTTGCACACACCAAGAAGGGGCGGTTCGCACCTGCAGTGAAGCCGGCCAGCGGCCGGC
TCTACCGGACGCGGTCAGGCGTACAGCGTGGGGTCGGGCACGCCGGCCTCGGCAAAGCCC
TGCGCGCGCAGGCGGCAGGCATCGCAATGACCGCAGGCGGCGCCGTGAGCGTCGGCGTTG
TAGCAGGACACGGTCAGGCCGAAGTCCACGCCCAGGCGCACGCCTTCGCTGACGATCTGG
CCCTTGCTGAGGAACTGCAGCGGTGCGTGCACCTTGATGCCCGCACCTTCCACGCCCGAC
TTGGTGGCCAGGTTGGCCAGCGCCTGGAACGCCGCCACGAACTCGGGGCGGCAGTCCGGG
TAGCCGGAGTAATCCACGGCGTTGACGCCGCAGAAGATGTCGTTGGCGCCAAGCACTTCG
GCCCAGCCCAGGGCCAGCGACAGCATGATGGTGTTGCGCGCCGGCACATAGGTGACCGGA
ATGCCGGCACCGCCGGCCTCCGGCACGTCGATGTCGTCGGTCAGTGCCGAGCCGCCGATG
CTGCGCAGGTCCACGTCCACGGTCTTGTGCGCGACCACGCCCTGGGCCTTGGCCACGCGG
GCGGCAGCGTCCAGTTCGGAGGTATGGCGCTGGCCATAGCGCACGCTCAGGGCATGCACG
GCGAAGCCCTGTTCCTGGGCCATGGCGATGACGGCGGCTGAATCCATGCCGCCGGAGAGA
AGCACGACTGCCTTCTTCATGGGAAAAACATCCGGTTGGGAGGGGAAAGCCAGCACGCTG
TCCCGCGCCGGAGTTACATCAGGGAACGCTGCGCCGGCTCATCGGCCCGGCTCGTCGTTC
CACAGGATTTTATGCAACTGCATCTGGAAGCGCACCGGCAGCCGGTCTTCGACAATCCAG
TCGGCCAGCTGCCGCGCGGTGATCTCGCCCTTGCTGGGCGAGAAGAACACGGTGCAGCGC
TGCACCAGGCCGTGCCCGGCGACCATCGCCTTGGCCCAGTCGTAGTCCTCGCGGTTGCAG
ATGACGAACTTGATCTGGTCGCGGGCGGTCAGCAGCGGCAGGTTTTCCAGGCGGTTGCGG
GCGGCTTCGGCCGAACCCGGCGTCTTGATGTCGACGACGCGCGACACCCGCGGGTCCACC
GCGCTGACGTCCAGCGCACCGGAGGTTTCCAGCGAGACGTCCATGCCGGCATCGCACAGC
TTTTCCAACAGCACCAGGCAGCGCTTCTGCGCCAACGGCTCGCCACCGGTCACGCACACG
TGGCGCACGCCCTGGGCCAGCACCTCGGCCACGATGTCGTCGATATCCCACCAGGTGCCG
CCGTGGAAGGCATAGGCGGTGTCGCAGTACTGGCAACGCAGCGGGCAGCCGGTCAGGCGC
ACGAACACGGTTGGCCAGCCGGCGGTATCGGCTTCGCCCTGCAGCGAGGTGAAGATCTCG
GTGATCTTCAGGCGTGGCAGGGGCGACTGCACGATCTCACTGGGCGTGGCGGCGGCGCTG
GACGGAGTAACGGCGGTCATGGCGGGTACTTCTTGGTGAGACACGTGGCGGGTGGGCTAC
CGTGGCCGGTAACGAACGCAGCCGAGCATGGCTCGGCTCTACGAAAACAACCGGGCAGAC
AGGGCCCGGCGCTGCCGGATCCGGGCGGGTTTGCCGAACCGGAAACGAAAGCAGCCGAGC
GTGGGCTCGGCTCTACAGGGCACCTATTGTACGCCGGGTCAGCGGATCAGCGGATCTGCT
TGCCGAGGCGGATGGACTGCAGACGGTCCTGCGCGGTGCGCGCGGCGTCCGAGCCGGGGT
ACTGCGCCACGACGGCCTCCAGCGTCTGCTGGGCCTGGTCGACCTTGCCCTCGCCATACT
GCGAGAGACCGACCTTGAGCAGGCCGCCGGCGGCCTTGTCGTGGGTCGGATAGCGCGAGA
GCAGTTCGCGGAACTGGGTCTCGGCCATCGGGAAGTTGCGGGTGGCGTAGTAGCTCTCGC
CCAGCCAGTACAGCGCGTTCGGCGCGTAGACGCCGTTCGGGTACAGCTGCAGGAAGCTCA
GGAACAACTGCGCCGAATCATCGTACTTGCCGGCCTTCAGCGAATCGAAGGCGACGTTGT
AGGAGGTGCGCTCGTCGCCGGTGGCGGCAAGACTGCCGGCATCACCGTGGACGGAAGGCG
GCCGCTCGGAAGTGGCCGCCGCTGCGGGTTTTGCCGGGGCCGGTGCGGCCTTCGGCGCGC
TCGCCGGAACGGGCGGCAGGGCCGGGGCGGCATTGCCCCCTTCCAACCGGTTCAGGCGGC
TGTCCAGATCCAGGTACTGGTCCTGGGCGGACTGCTTGAGCTGGGCGTTGTCGTGCTGCA
ACTGCTCGATCGAGGCCTGCAGGCTGGTGACCTGCTGCCGCAGCTGATTGATCTGGTTCA
ACAGGTCCTGGTTGGCGCTGTTGTTGTACATCTGCTGCTCGAGCGCGCCGACACGGTCGG
CCAGGCTCTGTCGCTGTGCATGCGCCGGTGCGGCAGCCACGAGGGCTGCCGCAACGACCA
GCATCAGTTTGATGCCAATGCGCATGGATTACTGCGCGGTGTAGACGATTTCGACGCGAC
GGTTCTGCGACCAGCAGGACTCGTTCGACTCGGTGCAGACCGGACGCTCTTCACCGTAGG
ACACGACGGTCAGCTGCGAAGCCGAGCCACCGTTGGCCTGCAGGGCCGAGTTGACGCCGT
TGCCACGACGCTCACCCAGGGCCTGGTTGTACGCGCGCGAACCGCGTTCGTCGGTGTGGC
CCTGCAGGGTGATGCGCGAGGACGGACGGTCACGCAGGTACTTGGCGTGGCAAGCCATGA
TGGCCTGGAATTCCGGCTTCACGTCTTCCTTGTCCAGGTCGAAGTAGACAACGCGCTGGC
GCAGGCAAGCGTCGGTGTCCAGGTCGCCCGGGCCGTACAGGCCGGAGGTCGACGGACCGG
TCGGGGTGGTGGTGGAGGTGCCGGTGTCGACCGGGGTTGCCGGCTCTTCCTTCACCTTCT
TCGAGCAACCGGCCAGGACGGCCACAGACAGCAGGGAAACAAGCAGAACGCGGGTGGACT
TGTTCATGGCGATACCTTTGTGGCTCCTAGGCCGATGAGGGGTTCAAGACAGCGAAAATA
TTAACACTCTTTTAGCGCTGGGTACGGTATGGGGACCATGCCGGTTCGCGCACATCTCCG
TCAGCCAGAACCAACCGCTGGCGCACGCGCGCATCGGCGGAAACGGCGTACAGCACACCA
CGGCCACCCTCGCGGGCGGCGTACAACACCATGCTTGCGTTGGGCGCAAAGCTCGGAGAT
TCATCCAGCGAACCCGGGGACAGCGTGCTCCAGCGGGGCGAACCCAGCGAGCTGTCCATC
ATCGCGATCTTGTAGCTGTTGCCCGAGCCCTGCGCAACGGCGATCTTCTTGCCGTCGTAG
GACACCGAGGGCTTGGCATTGTAGTTGCCCTGGAAGGTCACGCGCTCGGCACTGCCGCCA
CCTGCGCCGACCTTGTAGACCTGCGGGCGGCCGCCGCGGTCGGAGGTGAAGTACACCGCG
CTGCCATCCGGCGCCCAGGTCGGCTCGGTGTCGATGGCGAAGTGGTTGGTCAGCTGGGTC
AGCTGCTTGCTGCCCAGGTCCATCACGTAGATTTCCGGGTTGCCCGAACGCGACAGGGTC
AGGGCCAGCTTGCGGCCATCGGGTGAGAACGCCGGGGCGCTGTTGATGCCGCGGAAGCTG
GTGACCAGTTCGCGCGCACCGGTGCCGATGTTCTGGATGTAGATCGCCGAATTGCCACGC
TCGAAGCTGACGTAGGCCAGCTTGCTGCCATCCGGGCTCCACGACGGCGACAGCAGCGGC
TCGGCCGAACGCACGATGGTCTGCGGGTTGTAGCCGTCGGAGTCGGCCACCATCAGCGCA
TAGCGCATGGCATCGCCCTTGCCGCTGGCGGTCACGTAGGCGATGCGGGTCCAGAAGGCG
CCGCGCACGCCGGTGATCTTCTCGTAGATGGCGTCGGCCATCTGGTGGGCGACGTCGCGC
ATGGCGTTGCCACGGGCGGTCATCGCCAGGCCCAGCAGGCGCTCGCCCTTGGGCACGTCG
AACAGTTCGTACTCGACGCGGTAGGCACCAGCACCGGCATCGAGCACGCGGCCGACCACG
ATGTAGTTCTGCTTCAGCGCGCGCCAGGTGGCGAACTGGATGTCACCGCCACGCACGGGC
TTCTCGACGATCTGCGCTTCCGGCAGCGTGCGGAACTGGCCCGAACGCTCCAGGTCGGCG
CGGACCACGCCGGCGACGTCGGTCTGCGGAGCGGCCGACGAACCCTGGTAGGGCATCGGC
ACGATGGTGATCGGCAGGGCGGAGGCATTGCCGCCGATGATGTCGATATCCAGCCCCTTC
TGCTGCGCGACGGCAGCAAAGGGCAGCAACAGGGCCGCAAACACGGCAAGCCAGCGAGGC
ATCTTTTTCATGGAGCGCTCAATAGGGGGAAACCGGAACGAGGGATAACAAAGCGGGAGT
GAACCGCTTCGCAATCATGAACCAAGGGTACGTGAATTCCGGGTCAGTTCCAGCCCGTCC
TCTCACGCACCGTTAACGTCGTGGCTAACATCGCACCTGCCTGCCCCGGTCACGCCGCCC
CTCGGGGCGGTGTTCGACAGCAGCCTGCAGCCTGCCCGGCCGAAACCGAGCACGCCAGAG
GCAAGCGCGACATCCGTGGGCAGGAGTGGCCCGAGGCCACCCCTGCCCTGCCCGCCTCAG
CGATCCTGGGCGGTAAAGGTGAAGTTGAGCGTACGCGCGAACACCGACTCGAAGCCGCGG
TACGGCAGTGGCTGCGCATTGAGCACCGCGGCCTCGATCGAACGCTTGCCGGCCTCGTCA
TAGGGGCAGTTCGGGCTGACCTTGGCCTGCATCACCGTGCCGCCCGGAATCTGGGTGATG
GTGATCTGGCAACGCTGGCCCAGCGGCACCGTATCCGGGCGCACCCACTGCGACAGCACC
TTGGCCTGGATCGCTGCGGCGTACTTGGCTGAAAGATCGTCGCTGTTGCCACCACCACCG
GCCGCCGGCTGGGAAGCGCCGCTGGAGCCGGCAGCGGCACTGCCGGCAGCATTGCGCGCG
GCGGCGACCTCGCGCAGCTTCCGCTCGGCCAGCTTGGCTTCCTTCTCGGCCTGCTCGCGG
CGGGCACGGATCTCGGCGATCTTCTTCTGCTTCTCGGCCTCGGCCTTGTCAGCCGCGACG
CGCTCCTGCTCGGCCTGCTTCTTCTTCTCGTCCGCTTCCTGCTGCTTGGCCAGGCGCAGC
TTCTGCTCCGCTTCTTCCTGGCGCTTGCGTTCGGTCAGGTCGATCTGCTCCTGGCGGCGC
TTGGCTTCCTGTTCCTGCTTGGCCTTCTCCTGCGAGATGGCCAGTGCGCTCACCGCTTCC
TGGTCCTTGGTGTCCGGCTGCGCAACACGCTCCTGCGCCTGTTGCTGCTGGGGCGTGGGC
GCGTCCTGCGGGCGCGGCTCGGGAATCGGCTGCGGCGGCGGAATGGTGTCTTCCGGCACC
GGGATCGGCTCGGCGACCGGCGGCGGCAGGTCCTCCAGCTTCTCTGACTGGCGCAGCGCC
TGGCGTGCGGCGGACGCCTCGGAGGCGGACAGCGCCAGGCTGGCCTCGACCGAGGGGTCG
CCAGCGGCGGCATCGGTGTTGCGCTGGGGCGACCACAGCCAGGCCACGATGAAGACCAGC
GCGACCAGCAGGTGCACCAGCAACGCCAGCGCCAGGGGCAGACCCCAGCCGGGTTCGCGC
TGATGCGGGGGTGGCAGGGCGTCAGCGTGCATCGGTGGCCAGGCCTACCTTGTCTACCTT
GGCGCGCTTGATCACGTCCATCGCGGCAATGACCTTCTCATAGGCCACGGCGCGGTCGGC
GGCGACGATCACGCGCACGCCCTTGTCCTGGGCGGCGATGCCGGCCAGGCGGCCTTCCAG
TTCCTCGGCCGACACGGCGGCCGGCTCCTTGGCGTCGGGCAGCTTCAGGCTGAGCTGGCC
GTCCTGGCGCACCGAGACGATCACCGGGTCCTGCTTGCTCTCCAGCGCCTTGGCGTTGGA
CTGCGGCAGGTCGACGTCGAAGCTCAGGGTGAGCAGCGGTGCGGTGACCATGAAGATGAT
CAGCAGCACCAGCATGACGTCGATGTAGGGAACGACGTTGATTTCCGATTTCAGCTTGCG
GCGCTTGCGGCGACCGATGGCAGCGGACATGGCTTGGACTCCCGGGTCAGGCGCTTACTC
GTCGCCAGCGCTCTGGCGCTGCAGGATGGAGCTGAACTCTTCGGCGAAGGTCTCGAACCG
CACCGACATGCGCTCCACGCGGGTGGTGAAGCGGTTGTAGGCCCACACCGCCGGGATCGC
CACGAACAGGCCGATGGCGGTGGCGAACAGTGCCTCGGAGATGCCCGGCGCGACGGCGGC
GATACCGGCCTGGGCACCGCTGCTGATCATGTCGTGCATGGTCACCATGATGCCGAACAC
GGTACCGACCAGGCCCACGTACGGGGCAGTCGAGCCGATGTTGGCCAGCAGCTCCAGGTT
GCGCTCGAGCTGGTCCACTTCACGGGTGTAGGTGGTGCGCATGGCGCGCTGCGCGCCTTC
AAGCTGCGCACGGCCATCCAGCCGGCGCTTGTCGCGCAGGCGGGTGTACTCGCGGAAACC
GGCTTCGAAGATGGCTTCCAGGCCGGTCACGCTGCGGCTGCGGTCGGTGGCTGCGCTGTA
CAGCTTGCCCAGGTCGGCGCCGGACCAGAAGCGGTTCTCGAACTCGTCGGCTTCGCGGGT
GGCCTGCTTGAACACGCGGGCCTTGCGGAAAATGATCACCCAGCTGACGAACGAGCCGAC
CAGCAGCAGCAGCACGATGATCTTCACCGGCAGGCTGGCCTTGGCCATCAGTTCGAGGTA
GTTGATGCCGCCGCCGGTGGTGGCCTGGGCAAGGGTCTGTGTCGCGGCGTTGCTGACGTC
GGCCGGCAGTGCCTCGGTGACCGTGGCCTGCAGGGCCAGGAGCGTTGCGATCATCCGTTG
TTCCTCAATGTTCGGATTCGGGGTGGAGGTGGGGTTGCAGCACGGCAAGGACGGCATCGT
CCATGCCACGCGGGCGGAAACTGGCCGCTTCCAGTGCGGCGATGCGGACCTGCGCGGACA
GCAGCAGCTCGCCGTCGCGCAGGATCTGCTGGTCGAAGACCATGCTGGCCTTCTTCAGCT
GGACCAGGCGGGCAGTCACCTGCAGGGTGTCATCCAGCCGTGCCGGCCTGATGAAATCCA
TCTGCATCGAGCGCACCGCGAAGACCATCCCGTGCTCGGCGCGCATGCGCTCCTGGCCGT
AGCCGAGCGCACGCATCCATTCGGTCCGGGCCCGTTCCATGAAGGCCACGTAGCGGGCGT
GGTAGACCACGCCACCTGCGTCGGTATCTTCCCAGTAAATGCGTGTCGGCCAACTGAATC
GGGGCTCAACCGACATCGGGAACCTCCGCGAACAGGTCCTGCGGCGGGTTCTTCGGCTTC
AGGCCCATGTGCCGGTAAGCCTTGTGGGTGGCCATGCGGCCGCGCGCGGTACGCACCAGG
AAGCCCTGCTGGATCAGGTACGGCTCGACCACGTCTTCCAGCGTGCCGCGCTCTTCGGAC
AGCGCCGCGGCCAGCGATTCGATGCCGACCGGGCCGCCGTCGAAGTAGTCGACCAGGGTC
TTGAGCAGGCGCCGGTCGAGCTCGTCGAAGCCCTCCGGATCGACCTTGAGCATCTTCATC
GCCGCCTGCGCCACGGCCTCGTCGATGTGGCCGCCGGCCTTCACCTGCGCGTAGTCGCGC
ACGCGGCGCAGCAGGCGATTGGCGATACGCGGGGTGCCGCGCGCGCGGCGCGCGATCTCG
CCGGCGCCATCGGCGGTGCAGTCGATGCCGAGGATGGTGGCCGAACGGCGCACGATCCGG
GTCAGCTCTTCGACGCTGTAGAACTCCAGGCGCTGGACGATGCCGAAGCGGTCGCGCAGC
GGCGCGGTCAGCAGGCCGGCGCGGGTGGTGGCACCAATCAGGGTGAATGGCGGCAGGTCG
ATCTTGATCGAACGGGCGGCGGGGCCCTCGCCGATCATGATGTCGATCTGGAAGTCCTCC
ATCGCCGGGTACAGCACTTCCTCGACCACCGGCGACAGGCGGTGGATCTCGTCCACGAAC
AGCACGTCGTGCGGCTGGAGGTTGGTCAGCAGTGCAGCGAGGTCGCCGGCCTTCTCGATC
ACCGGGCCGGAGGTCACCCGCAGGGCCACGCCCAGCTCGTTGGCGATGACGTGGCTGAGC
GTGGTCTTGCCCAGGCCGGGCGGCCCGAAGATCAGCACATGGTCGAGCGCGTCGCCACGG
GCCTTGGCCGCTTCGATGTAGATCTCCAGCTGCTCGCGCACCGGGGCCTGGCCGAGGTAG
TCGGCCAAGCGCCTGGGGCGGATGCTGGCGTCGGCGGCGTCATCCTCGCGGGTGGCGCCG
GCGCCGATGATGCGGTCGTCGGTCATGTGCTGATTATGCGGCAAAAGCGTATGGGGTCGG
ATCCGTTTTCCAGAGGAAAACGGCTCTGACCCCGAACCGGAACACCGGGAACATGGGGTC
AGAGCCCTTTTCCTGCGGAAAAGGGATCCGACCCCGCGCGCGTCAGATCTCGACCTGGGC
CCCGAGTTCGACCAGGCGGTTGCCCGGAATCCGGAAGAAGCCGGTCGCAGGAGCGGCATT
CCGGTGCATCAGCGCGAACAGCTTGTCACGCCAGATCGGCATGCCGCGGTTGGCGGTGGC
GACGATGGTCTCGCGACTGGCGAAGAAGGTGGTGTCCATCGGATCAAAATAGATGCCACC
GTGGTCGCACGAGCGCATCAGCGCCAGCGGCACGTCCGGGGTCTCCATGAAGCCGAAGCG
CACGTAGACGCGGTAGAACTCGTCACCCACCGATTCGATCTTCAGCCGCTGCCCTTCCAT
CGCATACGGGATCGGCAGGGTTTCCACGTGCAGGAACACGTTGCGCTCGTGCAGCACCTT
GTTGTGCTTGAGGTTGTGCATCAGCGCATGCGGCGCCACGGTCGGGTCGGCGGTGAGGAA
CACCGCGGTGCCCGGCACGCGCACCGGTGGGGCCAGCATCAGGCCCGGCAGGAAGGTATC
CAGGCGGATGCCGTCCTTGCGGATCTCGTCGCGCAGCAGCTCGCGGCCACGGCGCCAGGT
GCGCATCATGGTGAACAGGAAGATGCCCAGCACCACCGGGAACCAGGCGCCCTGCAGCAG
CTTGGCGCCGTTGGCGATGACGAAGCCGAGGTCGATGATGAAGAACACCACGCACAGCGG
CAGCAGCCAGCCACGCGACTTCGGCCACAACGTCCGCGCCACCACGGCCAGCAGCAGGGT
GTCGATCAGCATCGTGGCCGACACCGAAATGCCGTACGCCACGGCCAGGTTGGACGAACT
GCGGAACGCCAGCACCAGCCCGAACACCATCACCGCAATGCCCCAGTTGATGCCCGGGAT
GTAGATCTGGCCGATGGTGTCGTGCGAGGTGTGCTTGATGCGCATGCGCGGGATGTAGCC
CAGCTGCATGGCCTGGCGCGAGACCGAGAATGCGCCGGTGATGACCGACTGCGAGGCGAT
CACCGCCGCCATGGTGGCCAGGATGATCATCGGGTACAGCGCCCACGACGGCACTGCCTC
GAAGAACGGATTCTTCAGGGCCTCGGGGTGGTTGAGCACCAGTGCGCCCTGCCCCAGGTA
GTTCAGCACCAGGCACGGCAGCACGAAGAAGTACCAGGCGTGGCGGATCGGGCGCAGCCC
GAAGTGGCCCATGTCCGCATACAGCGCTTCGCCGCCGGTCACCGCCAGCACCACTGCACC
GAGAATGAAGATGCCGTGCCAGCCGTGCTCCATGAAGAAGCGGATGCCCCACCAGGGGTT
GAAGGCCTTCAGCACCTCGGGCGCATCGACGATGTTGTAGATGCCGATTGCCGCCAGCGA
CACGAACCAGATTGCCATGATCGGGCCGAACGCCTTGCCGATCTTCTCGGTACCGAAGCG
TTGCGCGGCGAACACCGCCAGCAGCACCACCAGGGTGACCGGCACGATGAAGACATGAAG
TCCGGGCGCGGCCACCTCCAGGCCTTCGACCGCACTGAGCACGGACATGGCCGGGGTGAT
CACGCCGTCGCCGAAGAACAGCGAGGCGCCGAAGATGCCGAGGATGCCCACCACATAAGC
CGAGCGCGAGCCGTTGCGCAGCGTGCGTTGGGTCAACGCCATCAGCGCCATGATGCCGCC
TTCGCCATCGTTGTCGGCGCGCATGATGATGGTGACGTACTTCAGGGTCACCACCAGGTT
CAGCGCCCAGAACGCCAGCGACAGCACGCCCAGCACGGTGTCGTGGTCGCTGTTGAGCCC
GTAGTGTGGCGAGAACGCTTCCTTCAGGGTGTACAGCGGGCTGGTACCGATATCGCCGAA
CACCACGCCGATCGCACCGATGACCAGCGCCAGTCCTCCAGCGGAGGGGGCGTGGCCATG
GCCGCCGGGGGCGGCTGCGTGCGGGGTTTGACTGCTGGACATGGGACTCCTGGCGAAGCT
CAGGCGGTAGGTTGGGGGAAAGGGACGCGGTTCAGCGCAGCGCGGACTGCAGCGCCTTGC
GGATCACGGTGGCCACTTCGTCGCCTTCATTGAAGGCATCGCGGGCCATGCGGGCCGCTT
CGGCCGGCTTGTAGCCCAGCTGCTGCAGGGCCACGGTGGCATCGGACAGCGGATCGGCCG
GGGCCGGACCACTGCCGGTGGGCAGCGCGCCGCCGGCACCGAACTGGGCCGCGCGGTCAC
GCAGTTCCAGCACCATGCGTTCGGCGGTCTTCTTGCCGATACCCGGGATGCGGGTCAGCG
CGGTGATGTCGCCGGCCTGGACCATGCGCGCGAATTCTTCGACGCTGACACCGGACAGCA
CGGCCAGCGCGATCTTCGCGCCGATGCCGCTGACCTTCTGCACGTCGCGGAACAGGCGCC
GCTCGCCCTCGCGCAGGAAGCCGTACAGCGAGACGCTGTCTTCCTTCTGCGAGTAATGGG
TGTACAGGGTGACCTCGCGGCCGAGCTCGGGCAGGTCGTAGAAGGTGCTCATCGGCGCCT
CCAGTTCGTAGCCCACTCCGTTCACGTCCACCACCAGCCACGGCGGCGCCTTGTAGGCGA
CGATGCCGCGCAGTCGACCGATCATTGCGTGCAGCTCCTCATTTGCGGCCCCACGCCTGG
CGGGCACTGAGCCCCAGGCGGTTGGCCGTCGCCCTTACGTGGGCATGGGTGATCGCCACC
GCCAACGCGTCGGCCGCGTCGGCCTGCAGCTTGGTTTTCAGGTTGAGCATGAGCCCGACC
ATGTGTTGAACCTGTTGCTTTTCGGCGCCACCGCGCCCGACCACCGCGAGCTTGATCTCG
CTGGCGGCGTATTCGTGCACCGGCAGGTCGCGCAGCACCACGGCCGAGATCGCCGCGCCG
CGGGCCTGGCCCAGCTTCAGCGCCGAATCGGGATTGCGCGCCATGAACACCTTTTCGATG
GCCACTTCATTGGGCTGGTACTCGCGGCACAGATCGGCCAGGCCCAGCACCAGCAGTTTC
ATGCGCTGCGGGAAGTCGTCGGCGCCCAGCAGCACCAGCGGCTGGTGGTGCACGTAACTG
ACGCGGCCGGCGGCGTCGACATCGATGATGCCGACCCCGGTCCGCTGCGAACCGGGGTCG
ATGCCGAGGATGCGGGTCATGCCGCGCTCCTGGCGGGGCGGAACGGGGGGCGCTGGCAGG
CGTATGGGCTCATGACTGTCCGCGGTGACCGTTCAACGGCCCGCGCCCAGGCCGTCGAGG
ACGGCTCAGGCGTAGGCGTCGGCGCCGAGTTCGGCGTTGGAATACACGTCCTGCACGTCG
TCCAGGTCTTCGAGCATGTCCAGCAGCTTCTTGACCTGCAGGGCGACCTCGCCTTCGACC
TTGATGTCGTTGTCGGCGCGGAAGGTGATCTCGGCGTGGTCGGCGACATGCCCGGCGGCG
ACCATTGCGTCCTTGACTGCGTTGAACGCGTCAGGGCTGGTGACCACGTCGATCGAGCCG
TCATCGGGGTAGACCACGATGTCGTCGGCGCCGGCCTCGATGGCTGCTTCGGTGATGGCT
TCCTCGTCGGCACCCGGGGCGAAGCTGAGCACGCCCAGGCGCTTGAACATGAAGGCCACC
GAGCCTTCGGTGCCCATGTTGCCGCCGCACTTGCTGAACGCATGGCGGACGTCGGCCACG
GTGCGCACGCGGTTGTCGGTCAGGCAGTCGACGATCACGGCCACGCCACCCGGGGCATAG
CCTTCGTAGCGGATTTCCTCGTAATCGACGCCTTCCAGTTCACCGGTGGCCTTCTTGATG
GCGCGCTCGATCACGTCCTTGGACATGTTCACGGCCAGGCCCTTGTCCACCGCCACGCGC
AGGCGCGGGTTGTTGTTGGGGTCGCCTCCACCGCCGCGCGCGGCAACGCCGATCTCGCGG
ATGATCTTGGTGAAAATCTTGCCGCGCTTCGCGTCGGACGCGTTCTTGCGGGCTTCGATG
GAGGGGCCTCTACCCATGGGTGCTACCGTCTGGCTGCTTCAGGATCAAGGCGCGGATTCT
ACCTGATCGGGCGCTGCAACCGTGTCTAGGCCCGTATTGTTGTAGCGCCGGGCCAATGCT
CGGCTCAATGGGCCCGACGGAATGCAGCCGAGCATGGGCTCGGCGCTACAAGGCGGCCCC
GCCTCCCCTGCCCCTATGCCGCCGCCGCGTCGCGGCTGTGGTCGAAGTGGCCGTGGCGCA
GGAAATGCGCGGTCTGCCGCGCGGCGTCGGGCGACACCACCAGGCCGCTGTGGCTGGTAC
GCACCACGCAATGGTCGGCCAGGCCCGGCAGGCGGGTCTCGGCCAGTGCCACGGTGCCGT
CGGACGCATCGTCGATCGCGCCCAGCAGGCTGCCCAGCCCGTGCGGTACCGAACCGGCGA
TCAGGCCAACCTCGGCCTTGCCCTGCCAGTCCGGCAGGCCGTCCAGCAGCAGCTCGCTGC
TGCGCCCCAGCGCCAGCCCCCAGCCATGATCGGACAACGAGCGCGCGGTACCACTGCCGC
GCAGCGGCGAGCCCAGGCAGACCACGCGCTGCACTGGCAGCTGCGGATCGCGGCGCAGCG
CCTCCAGTGCCAGCAGTCCGCCCAGGCTGTGACCGACCAGCGACAACGGCCCGGCGTCGG
CCAGACGTTCCAGCAACTGCGGCACTGCCACATCGGGGCCACCGAACACCGAGGGATAGC
CGAACGCGTGTACCTGGAAACCACGCGCGCGCAGGCGCCAGGCCAGTGGCCCGACCCAGG
CGCGGGCATTCCAGATGCCATGCAGCAGCAATACGGGGGGAGTCATGCAAACAGCCTGGC
GGTCAGCGGGGCAGGAACGTGAGGTGATTGAACACGCGCGCGCGGCAAGCGGCGGTGAAC
GTCAGGCCGCGCGCGGCGCGCGGCGCAGGATGAATTCGAGGTCCTGGGTGTCGCCGACAG
GGAACAGGTACTCGCCGGCCTTCTCGAAGCCGTAGCGGGCGTAGAAGCGCTGCGCGCCGA
AGTTCTCCGACCACACGCCCAGCCACAACGTGCGCGGGCCTTCGTGTTCCAGCCAGGCCA
GCGCGGTTTCCAGCAGGCGGCTGCCCCAGCCGCAGCTCTGCTGCGTCTTGACCAGGTACA
GGCGCTTGAGTTCGCCGTCACCAGGTTTCACATCCGGATGCGGCAGGCCACAGGGGCCGG
CGGCGGCATGGCCGACCGCCTCCCCATCCAGTTCCAGCAGCCACACCGCGTAATCGGGGT
GGGACAGGATCACGCGCTGGCGCTCGACCGTGTAGGCCTCCTCGAGGAAGGCCTGCAGGT
CCTGCGGCGGGTACAGATGGCCGAAGGTTTCAGTGAACGTGCGTGCGGCCAGCGCCGACA
GGGTCGGCGCGTCGTCCACAGTGGCGCGGCGGATCGAATACATGCAGGAAGTTGACGTCA
GGGCGAAGCGCGGGTCAAGCCTTTCCAGGCGATTCCGCTTCTTCTTCCTCGTCCTCTTCC
TCGTATTCCTCTTCGTCCTCGTCCTCTTCTTCCTCGCCTTCCTCGTCCTCGTCGTACTCT
TCTTCCTCTTCGTCGTCCTCGTAGTCCTCGACGCCGAAGTCTTCACCGTCCCAACGACCT
TCGCCGTCGGCGACGAAGGTCAGGGCCATCGCGGCCGGATTGGTACCGACGCGGACCAGC
CAACCCCCGAACACGCGTGCACGCTCGGTGACCAGGGTGGCCTCGGAGCCTTCATTGCCC
AGCTTTTCCCACTCCAGCGAAAACGCAAACTCGGTCATTGCCTGGATCTCCTGATCAGTT
GGTCTTGGGGCGAACCTGGATGTGCACTTCGGCCAGCTGCGCGTCGACGATCGGCGACGG
CGCGTCGGTCATCAGATCCTGTGCACCGGTGGTCTTCGGGAACGGGATGACGTCGCGGAT
CGACTCGGTTCCGGCCATCAGCGCGGCGATGCGGTCGATGCCGAAGGCGATGCCACCGTG
CGGCGGCGCGCCGTAGTTCAGCGCGTCGAGCAGGAAGCCGAACTTGGCGCGGGCCTCTTC
GGCGCCGATGCCCAGCAGCTCGAACACCGCGCTCTGCATGTCCGGACGGTGGATACGGAT
CGAACCGCCGCCGATTTCATTGCCGTTGAGCACCATGTCGTAACCGCGCGAGACGGCGGT
ACGGGCATTGGCGCGCAGGTCGGCGATGTCGTCCACGGCCGGTGCGGTGAAGGGGTGATG
CAGGGCGACGTAGCGCTGTTCTTCCTCGTCCCACTCGAACATCGGGAAGTCGGTGACCCA
CAGCGGTGCCCAGCCGTCGGCGACCAGGCCAAAGTCCTTGCCGGCCTTCAGGCGCAGCGC
GCCCATGAAGTCGGAGACCTTGTTGTAGCCACCGGCACCGAAGAACACGATATCGCCGTT
GCCGGCACCGACATGGGCCACCAGCGCCGCGAAGCGCTCTTCGCTGAAGAACTTCTGGAT
CGGCGAGCTGACTTCGCCGTTGTCGGCGATCTTGATGTAGGCCAGGCCCTTGGCGCCGTA
CTTGGCGGCATGCGCGGCGTACTCGTCGATCTGCTTGCGGCTCAGCGCCGCGCCGCCCGG
GATGCGCAGCGCGGCGACGCGGCCTTCGGCATCGTTGGCCGGGCCGGTGAACACGGGGAA
CTCGCTGTCCCTGACCAGTTCAGCCACGTCGACCAGTTCCAGCGCGATGCGCAGATCCGG
CTTGTCCGAACCATAGCGACGCATCGCCTCGGCCCAGGTCATGCGCGGGAAGCTGGCATC
CAGCTCGACATCGACCACTTCCTTGAAGATGGCGCGGATCATGTCCTCGACGAAGTCCTG
CACATCGCGTTCGCGGACGAAGGCGAACTCCATGTCCAGCTGGGTGAATTCCAGCTGGCG
GTCGGCACGCAGGGCCTCGTCGCGAAAGCAGCGCGCGATCTGGTAGTAGCGGTCGAACCC
GGCCACCATCAGGATCTGCTTGAACAGCTGCGGGCTCTGCGGCAGGGCGTAGAACTCGCC
CGGATGCATGCGCGCCGGCACCAGGAAGTCGCGCGCGCCTTCCGGAGTGGCCTTGGTCAG
GATCGGGGTCTCGATGTCCTGGAAGCCCTTTTCGTCCAGGTGGCGGCGCAGCGCCTGCAC
CAGCTTGATGCGGGTGCGCTGCATGCGCTGCATTTCGGGGCGGCGCAGGTCCAGGTAGCG
GTACTTCAGGCGGGTTTCCTCGCCCGGGTTCTCGTGGGCGTGGAACGGCAGCGGGGCGGC
CTTGTTCAGCACGGTGATGGCGGTGGCGATCACTTCCACCTTGCCGGTGCGCATCTTGTC
GTTCACCGCGTGGCGGGCGCGCACGACGCCCTCCACCTGCAGCACGTCCTCATAGCCCAG
CGACGCGGCCACGGCGAACACGTCGGCGTTGTCGACCTCCACGGTCACCTGCACGATGCC
TTCATGATCGCGGAGATCGATGAAGCAGACGCCGCCCTGGTTACGGGCCACGTCGGTCCA
GCCGGCGAGGGTGACAGTCTGGCCAATCAGGGTCTCGTCGACCAGGCCGCAGAAGTGGGT
ACGCATGGGGGGAAGCTCCGCTGGAGAACGCCGGCACCGGATGGGGGCCGGAAAGCCTCG
TATTCTGCGGCCGAGGCCCCGGCCGGGGCAAATCCGGGCAGTCACGCCGGCTTGATCGCC
CCGGTCCCTATAGTCGGGCACCTGCCACCGTATGGGATGCCGCCATGAAATCGTTGTCCC
TGGCCAGCCTGGCCGTGACCCTGAGCACTCTGGCCGTGCTCGCCCTGCCCCCTGCTCCGG
CCGCTGCGCAGGACGGGGTGATCCGCTGCGAAAGCCAGAACAACCGTGAACGTGTCTGCA
GCACCGGCTGGCGCAATGCGCAGCTGGTCCGCCAGCTGTCCGGCAGCGCCTGCGACGAGG
GCCGCACCTGGGGCAGCCGCAACGGCAGCATCTGGGTCAGCAATGGCTGCCGCGCCGAGT
TCGTTGAAGCCCGCGGCGGCTGGGGCGGTGGCAATGGCGGTGGCTGGGGCGGCAACAACG
GCCGTCCCGGCGAAACCATCCGCTGCGAGAGCCAGAGCAACCGTGAGCGCAGCTGCCCGG
TCGGCTGGCGCAACGCCCGCCTGGTCCGCCAGCTGTCCGGCAGCCCCTGCGACGAAGGAC
GCACCTGGGGCGTGCGCAACGGCGCGGTCTGGGTCAGCAACGGCTGCCGCGCCGAGTTCG
CCGAGGCCCGCGGCTGGGGCGGCGGCGGTGGCTGGGGCGGCGGCAACAGCAATTATTCGA
TCACCTGCAGCAGCAACAACAACCGCACGCAGAACTGCGACTGGGATGAGCGCCAGGGCC
GGCCGGTGCTGCAGCAGCAGCTGTCCGGCAGTGCCTGCCAGGAAGGCCGCAGCTGGGGCT
ATGCACGCGGCCAGGTGTGGGTGAGCAACGGCTGCCGTGCACGCTTCAGCGCGCGCTGAG
CCCCGGAGTCGGATCCCTGGCCGACGGCCAGGGCTCTGACCCGTGGGTTCATGCAGTGAC
CGGGTCGGACCCTCCGCAGGAGGGATCCGACCCGAAGATCAGGGTGCCGGCGCCTTCTCG
TCGCCCCACGGTGCGGGCGGCAGCTCGACCGGCTTGCTCAGGTCGAACTTCACGCGGAAA
CGGCGGCCTTCCGGGCGCGTCAGTTCGTAGACGAAAGTCTGGTCGGGGTCGATCTCCATC
GCCCAGGTGTTGTGCGTGGAGGCCAGCATGTCGGCACGACGGAACATCGCCACCGAATCG
GAGTCGGCTGGGAACCGCTGGCGCTCGGCGGTGCCCGGTGGCGTGCTGTCGCCGCCATAG
AGGGTGATCGCGTCGGGGCTACCGTCTTCGTGGCGATGATCGTGTTTCAGGCGCAGGCCG
TTTTCGGTGCGGGTCAGCACCCAGGTGCGCGAATGGTCATCCCCCACATGGAAGGGAATC
CGCAGTTCATGGGCGGGGTCGGCACAGCCGCGCACATGCATGACCAGGCGCTGGCCGGCG
AACGGGTCCTTGCCGGTCGGTGCCGGCGTGTCCTCCACCACCAGGCCCTCATAGGCCTGG
CCGCAATGCGCGGCGATGGCAGCCATGAAGGCATCGGCCGGTGCGGTCGCCAGATCATGC
GCGACCGTATCGGAACGCTGCGAGCAGGCAGCGAGGCTGAGCAGGAGGGCGGAAGCGGTG
ACAACGGCAGGCAGTTTCATGCCCCAACCCTAACGGCCATGGCCGACGGGCGCAAACCGC
GCGCGGCAACCGGTCAGCGTTCGGCGATGTGAGGTTCCGGCCGCGTCTCGGTGGCCGCTA
CCGGCGCGGACTCGCCCTTGCCCGCCGGCTCCTGCTCCACCGGATCGACGTCGAAGGGTG
TGCGGAATACCAGCGACGGCAACAGTGTGGTCAGTGCGGCGTACAGCAGCAGCGCGCCGA
ACAGCACCGCCGGAATCTGGAAACGCTCGCGCATGATCGCCGCCAGCACCAGGGTGAAGA
TCAGGGTCGGGGCCAGCGCCAGCGAGACGCGCAGGCTGCTGCGGAAGCTCTCGCCGAACA
TCACCCGGCGCTGCAGCCAGACCACGCCGATGCGCAGCGGCAGCACCACCAGGGTGATCA
CGATGCCCAGCCCCAGCGCCTCGAAACTGAGGGCTTCGCTGGGCACCTTGGTGCCGGCAT
TGAAGAAATAGAATGGCACGAAGAACGAGGCGAACAGGCGCAGCGCGTGCAGGTTCTCGT
GCGAGGCCAGCAGCGGCATGCGCTGGTGCAGCAGGCGCGCGACCAGGCCGGCGATGAACG
CGCCCACGAGGTAATACACGCCCAGCAGATAGGTGATGTACGCCGCCACCATGCCGACCA
TCACCAGCAGCGAGAACTCCGAGCCCGGCGCGTGCGGCGCCACCCAGCGGCCCAGCGCGA
TGAACAGCAGCGGCAGGCCGATCATCATCGCCAGCAGGGCCAGGCTGGACAGCGCCATGT
GGCCCGGGTCGCCGGCCTGCAGCACGATGAACAACGCCGCCAGCGCCAGCAGTTCGCCGG
CGATGGCCTTGCTGGTGACCCAGAACCGCTCGTCCTCGCTCAGGCCCAGCCGCGACAGCG
AATCCATGATGAAGCCGGTGGAGGGCGTCAGCAGCGCCAGCGCCAGCAGCCCAGCGGCCT
GCCATGGCAGCCCCGCATAGCGCCAGGCCAGCCAGCCCACGCCGAACAGCGTGCCGGTAC
GGATCACCAGGTGCGCCAGCAGCGGCCACATGCCACGCCGCAGCGCCTGCAGATCCACTT
CCAGGCCCGCGAACAGGAACAGCGAGGAAATGCCCAGCGTGGCCAGCAGGCCGATCACCG
CGTCGTGTGCCTGGTCGCCCAGCCAGAGCATGCCGATGATGCCGAACAGCAGGCAGGTCA
ACGGCGCCGGCAGGCTGAAGCGCTGCAGTGCGCGCGGGATCACCAGCAGCGCGAAGATCA
GCAGCAGGTAGATCAACTCATGGCTCATCGGGGTCTTCCGTGGGGTTCGAACGCGCGCAG
GATGCGCGTGCCCGACCGATCCGGCAAGCCATTTCCCAATGACCCCGGTTACCTCATCCG
ATCATCGCATCGGCCAGCGCCCCCACCCGTGCAAGCACTGCTGCGCGCTGGTCGTCATCG
ACCGATGCGCCCTGCAGATAGGCGGTGACCACCCACGCGGTGCCGCCCGCATGCGGCCAC
AGCACGGCGATGTCGTTGCGCGTGTCATCACCGTTGCTGCCGGTCTTGTCCCCCACCCGC
CAGCGCTTGCCCAGCCCGGCGCGCAGGCAGGCATCGCCGGTCTGGTTGTCGATGAGCCAA
TCGGCGAACTGCCGGCGCGATGCAGGCTGCAGGCCATTGCCCACCGCGAAGCGGGCCAGG
CTGGTGGCCATCGCGGCCGGGCTGGTGGTATCGCGCGGGTCTCCCTTCGCGAACAGATTC
ACGTCCGGCTCGTTGCGGTCATTGCGGGTAATGCTGTCGCCCTGCCCGCGCAGGAATGCC
GTCAGCGCCGACGGCCCGCCCACCACCTCCAGCAGCAGGTTGGCCGCCGTGTTGTCGCTG
GTGGTCAGCGTGCCCCGGCACAGGTCGCGCACGGTCAGATCCTTGCCCACGTGGCGGCGC
GCCACCGGAGCGTAGGACAGCAGATCCTTCCCGGCGATGGGCACACGGGTGTCGAGCGAA
ACGCGGCCTGCATCGGCAAGGCCCAGCACATGGGCGACCAGCATCGACTTGAACGTGCTG
CACATCGGGAAGCGCTCATCCTGCCGATGCCCGCCGATGCGACGGCCGTTGCCGGTGTTC
AGCACGGTGACACCCAGGCGGCCACCGCTGGCTTTCTCCAGCGCGGCGAAATCGGCGGCG
CCGGCAATGGCGGCGTTCGCGGCGGGTATGCCAGACGAGGCGGAAACCGGTTGCGCCAGC
GCCGGGGCAAGCAGCGAGGACGCAACGGCAGCACCACTGAACTGCAGGAATCGGCGACGG
GCGAGCATAGGGGTTCTCCTGGTGACCGCTCGATTATTGGCGCCTCCCCTGCGACCGACC
AGCGCGAAAAATCAGGGCAAGCCATAAGTTGAACTCATGCCTGACGCGATCAAATGTTTG
AGATTTACGAAATTCCTCATTGAACGGGTAGGATCAGCCATCACCCTGGCTCACGGCTTT
TCGATGTTGCACCCTACCCTGCCGCTGAACGCGCTGCGCGCTTTTGAAGCCGCCGCCCGC
CACCAGAACTTCACCCGTGCCGCGCTCGAGCTGTGTGTCAGCCAGGCCGCGCTGAGCCAT
CAGATCCGTGGGCTGGAGGACCGGCTTGGCATCCGCCTGTTCCATCGCCTGCCACGCGGC
GTGGCGCTCACCGATGAAGGGGCAGCGCTGTACCCGGTGCTCAACGAAGCGTTCGAGCGC
ATTTCCGCCAGCATCGCGCGCTATACCGGTGGCCCGGCACGCGAGGTGCTGACGCTGGGC
GTGGTCGGTACCTTCGCCACCGGCTGGCTGCTGCCACGGCTGGCGGCGTTCGAAGCCGCG
CACCCGGACATCGAGCTGCGCCTGCAGACCCACAACAACCGTATCGACCTGGCCGGCGAA
GGGCTGGACCTGGCGATCCGCTTCGGCGATGGCGACTGGCAGGGCCAGGCCTGCACGGCA
ATCCTCGATGCGCCCTTCGCACCGCTGTGCGCCCCCGCATTGGCGCGGCGGCTGAAGCAA
CCGCGCGACCTCGCCACACTGCCGTTGTTGCGTTCCTACCGCAGCGACGAATGGCCGCGC
TGGTTGCAGGCGGCCGGGGTGAGCGGCGTGGAAGCCCGCGGGCCGGTGTTTGATTCGTCG
TTGACAGTGGCGATGGCCGCCGCCGGGGGCGCCGGCGTGGCCTTGCTGCCCTTGCGCATG
TTCGAGCAGGAACTGGCCGAAGGCCGCCTGCTGCAGCCCTTCGGCACCACCTTGGAGCTG
GGCCGCTACTGGCTGACGCGGCTGCGCTCGCGCGCCGAGCGTGAACCGGCCAAGCGGTTC
CGCGAATGGCTGCAGGCGCAGGGCACGTAACAAAAAAGGGGACGGAGGGGATTAAGTCGT
TTGTGGCACAAACGACTTAATCCCCTCCGTCCCCTTTTTTTTGCGTGATCAGGACTCCAG
CAGCTCCATCCACGCCGCTTCGGCCTTCTCCAGCTGCGCGGCGGTGGTTTCGCGGTCGCG
GCCGATCACCGCCATGCGGGTGGCATCGGCATAGTTGGCCGGGTCGGCCAGCTGGCGGTC
GAGCTCGGCCAGCGCGCCCTCCAGTTCGGCCACCTTGGCCTCGGCAGCCGCCAGCTTGTG
TGGGTTCACCGGCTTCTTCTGCACCACCTGCGCCACCGGCGCGGTCTTGACCACCACCGG
CTCTTCCACCTGCTCCATGCGCGCCTTGGTGCCCTGCGCCTGCGGGCGGGTGCGCAGCCA
CGCGGCATACGCGTCCAGGTCGCCATCGAACGGTTCGACCACACCATCGGCCACGCGCCA
ATAGGTATCGCAGACCAGGCCGATGAGGTGGCGGTCATGCGAGACCATCACGATCGCGCC
TTCGAAGGTGGCCAGCGCTTCGGCCAGTGCTTCGCGCATTTCCAGGTCAAGGTGGTTGGT
CGGTTCGTCCAGCAGCAGCACGTTCGGCTGCTGCCAGGCGATCAGCGCCAGCGCCAGGCG
CGCGCGTTCGCCACCGGAGAACCCATCGACCGGCTCGAATGCACGGTCGCCCGGGAAGTT
CCACTTGCCGAGGAAATCGCGGAACGACTGGTTCGGTGCGTCCGGGGCGATCTCGCGGAA
GTGCTCCATCGGCGACTGGCCTTCGTGCAGCGACTCCACCGTGTGCTGGGCGAAGTAGCC
GATCTTCAGGTCCGGATGCGCCATGCGCTCGCCAACGATCGGCGCCAGCTCGCCCACCAG
GGTCTTCACCAGGGTGGTCTTACCGGCACCGTTCGGGCCGAGCAGGCCGATGCGCTGGCC
CGCTTCCAGGCCAAAACCGACGTTATGCAGGATCACCGCGTCCTTGCCGTAGCCGGCCTC
GACGTGGTTCAGGCGGATCAGCGAGAACGGCAGCTTCGCCGGCGGCGCGAACTCGATGCG
GAACTCACGCTCGGCGCGCACCGCTTCGGTGCCGGCCAGCTTGGCCAGGCGCTTCATGCG
GCTCTGCGCCTGCGCGGCCTTGCTGGCCTGCGCCTTGAAGCGGTCGATGAAGCTCTGCAG
GTGGGCGCGCTCGGCCTGTTCCTTTTCATGCGCGATCTGCTGCTGGCGCAGCTGTTCGGC
GCGCTGGCGCTCGAAATCGGTGTAGCCGCCCGGGTAGAGCTTGGCGCCGCCGCCATGCAG
GTGCAGGGTGTGGGTGGCCACGTTGTCGAGGAACTCGCGGTCATGCGAGATCAGCAGCAG
GGTGCCCGGGTACTTCAGCAGCCACTGTTCCAGCCAGTACACCGCGTCCAGATCCAGGTG
GTTGGTCGGTTCGTCGAGCAGCAGCAGGTCGCTGGGCATCATCAGCGCGCGGGCCAGATT
CAGGCGCACGCGCCAGCCGCCGGAGAACGAGGACACCGCACGGTGGTGCGTCTCGGCAGG
GAAGCCGAGGCCGTGCAGCAGCTTGCCGGCACGCGCTTCGGCGTCGTAGGCCCCCATCTC
GGCCATCTTGGTGTGCGCGTTGGCCACCGCCTCCCAGTCTTCGCGCGCGGTCGCCTCGGC
CTCTTCGGCCAGCACCGCGGCCACCTCGGTATCGCCGCCCAGCACGAAGCTCAGCGCCGG
ATCCGGCAGCGACGGGGTTTCCTGGGCCACGCTGGCGATGCGCACCTTGCCGGGCAGGTC
GACGTCACCCTTGTCGGCCTCCAGCTCGCCCTTCACCGCCGCGAACAGGCTGGACTTGCC
AGCACCGTTGCGGCCGACCACACCTACCCGGTAACCGGCGTGCAGGGTCAGGTCGACATT
GGACAACAGCAGCCGCTCGCCGCGGCGCAAGGCGAAATTACGAAGGGAGATCATCGGGGG
AGGGGTCCATATAACCGGATGGAATGTGCTGGTGAGCACTGTTCCTGCGACGCAATTCTA
GCGTTAACGAATACTTGACGCGTCCCGGGATGCGCAGTGGCCGACGTTCCTCTCTCCCAC
GTCCCCGCCGCGCGCGTCCCGGGGTCCCTTCCTGCCAGCGCTGATCCGGGCTAAATGGTT
GCTGCTGCAACGTTTTTTCTGAAGCCTGGCATTTGACAGGCACTGAATATCCCGTTAATT
GCTGTATTGCGCACCGCAACAACCGCCGTCCGCCTCACGCTCGTGATGTCGATTCCGGTG
CCGCCCCCGCCAACCGGAGCCCATCCCGATGACCCGCAAGACCCGCCTGATCGCCGCCGC
CGTCGCTGTCGCACTCGGTGGCTCTCCGTTCGTCGCCGCTGCACAGCAGGCCGGCACCGC
CGCCAACACCCTGGACACGGTGATCGTCACCGGCACCCGCGTGGCCGACCGCACGGTCGC
CGAATCGCAGTCGCCGATCGACATCATCACCCCCGAAGTGCTGCAGTCCACCGGTACCAG
TGAACTGGCCACCGCACTGTCGCGCGCCCTGCCCTCGCTGAACTTCCCGCGCCCGGCGCT
GACCGACGGCACCAGCGGCGTGCGCCCGGCGCAGCTGCGCGGCCTGTCGCCGGACCAGGT
GCTGGTGCTGGTCAACGGCAAGCGCCGCCACACCTCGGCGATGATCAACGTCAACGGCAG
CATCGGCCGTGGTTCGTCGGCGGTGGACATCAACGCGATCCCGATCGCCGCCATCGAGCG
CGTGGAAGTGCTGCGCGACGGCGCGTCGGCGCAGTACGGCTCGGATGCCATCGCCGGCGT
CATCAACATCGTGCTCAAGGGCAGCGGCAGTGGCGGCAGCCTGGCAGTGGACTACGGCCA
GTACTCGGCCGGCGACGGCAACAAGTACCAGCTGTCCGGCGACACCGGCGTCGAGTTCGG
CAACGGCCGCGGCCGCGTGCACGTGGCCGGCCAGATCAGCCAGCAGGACGAGAGCAACCG
CGCCGGCCCGTACCGCGGCACCACGCCGAACACCGGCAACTTCCCCAGCATCGGCCAGAA
GACCTTCATCGTCGGCGACCCGCGCGTGGATGCCACCGCGGCCTCGGCCAACGCCAGCTT
CGACTTCAGCGACCACGTGACCGGCTACGCCAGCGCGCTGCTCAGCAACCGCGACATCAC
CTCGTTCGCGTTCTACCGTTCGCGCAACCACAGCGGGCAGAGCGCGCTGCTGGCGCAGAC
CTACCCGGACGGCTACGTGCCGGAGATCAACCAGTATTCCAAGGACCGCTCGCTGGTGGC
CGGGGTCAAGGGCAACACCGACAACGGCTGGACCTGGGACCTGAGCCTGAATCACGGCGA
GAACACCCTGGACTTCCACACCCGCAACAGCATCAACTACAGCCTGGGTGCGACCAGCCC
GCGCTCGTTCTACGACGGCACGCTGAAGTACCAGCAGGACATCTTCAATGCCGACCTGAC
CAAGTCGCTGGACTGGGGCCTGGCCTACCCGGTCACGCTGTCCTTCGGCGGTGAGTACCG
CAAGGAGAAGTGGGACCAGAACCCGGGCGAACTGAACTCGTACACCGGCAGCGGCGCGCA
GGGCTTCGCGGGCTTCACCCCGACCAATGAAGTGCATGCCGACCGCCACAACTACGCGGT
CTACGCCGGCCTGGAAGCGGACCTGACCGACAAGTTCTCGGCCGGCATCACCGGCCGCTA
CGAAGACTATTCGGACTTCGGCGACCGCTTCTCGGGCAAGCTGTCGGCGCGCTACGCGTT
CACCGACAAGGTGGCGGTGCGGGCCACCGCCTCCAGTGGTTTCCGCGCGCCCTCGCTGGC
GCAGCAGGGCTACCAGGCGGTGACCAGCCAGTTCCTCAATGGCGTATTCGTCGAGCGCGG
CACCTTCCCGACCACCAGCCAGGCCGCGCAGGCGCTGGGCGCCTCGCCGCTGAAGGCCGA
GACCTCCACCTCCTACAGCCTGGGCCTGGTGCTGCAGCCGGTCGACCGCCTGTACATCAC
CGTCGATGCCTACCAGATCGACATCGATGACCGCATCGCGCTGTCGTCGAGCATCACCAC
CAATGCCGCGACCAGCGCGCTGCTGGGCACCCTGGGCCTGCCGCAGGTGACCGCGTTCTC
CTACTTCACCAACGGCCTGGATACGCGCACCCGCGGTGTCGACTTCGTCTCCAGCTACAC
GGTACCGTTCAGCGCCAGCAGCCTGGAGCTGACCGCGGCATACAGCTACAACGACACCGA
AGTGCGCCGCGTTGGCGGCACCCCGCCGGTGTTCGGCACGCTGGGCCTGACCCAGTCGCT
GATCGGCCGTGATGAGATCGGTCGCATCGAGGACAGCTACCCGCGCGACAAGGCGATCCT
GAGCGGCACCTGGCGTTCGGACCACTGGGAGCTGGGCCTGGCCGCCACCCGCTACGGCAA
ATTCACCGTGCGCAACTCGGCCACCGCGCTGCGTGACCAGACCTACGGCGACGCCTGGGT
GGTGGATGCCTCGGCCAGCTACAAGCCCAGCAGCAACTGGACCCTGACCGTGGGTGCCGA
CAACCTGCTGGACAAGTACCCGGACCGCACCGAAGACCTGCAGAACTCCACCTTCGGCAT
GCTGCCGTACAGCAACTACTCGCCGTTCGGCTTCAACGGCGCGTATGTGTACGGGCGGAT
CAAGTACACCTGGTAAGGGGTAATGGGTGCGCCGGGCCCTGCCCGGCGCTGCTCCACACA
CCCGCCCGCGGCCTCGGGGCAGGCGCGGCCCTGACCGTATACCGTTGCCAGCTCCTGCAC
CCGGTTTCCAGGCTGTGCGCTGTTGCACGCGCCTCATAGGTCGTCCCGTGCATAATCAGC
GGACCAACGAAGGAGCCGCTCCGTGACGAGAGCCTGCATCACTCGCCGCCATGTGTACGC
TGCGCTCGCGTGGGTTGCGCTGGCGGCCCCCCTGTCAGGGTGTTCAGGAGATCACGTGAA
ACCCAGCTATTCCAAATCGAGCCTTGAGCCGGTCGTCGTCACCCAGCTCTCCGCGTCGAA
GCTCCAGGTCCAGTTCAATGAACCGATGGAAAGCATGTATTACGCGGCAGGGATGAGCTA
TGTCGTGGAAGGGGACACCATGAAAGTCGTTGTTGATCGCTGCCCCATATCCGGCCAATG
CACAACCATGCTGCGGCGCGACGTGAAGCCCGGACCTGCTGGCCCGGCCCGTCAGGAAAT
TCCCTTGATGGCGCCGCGCGTGGTGATGCTGTACGCCGATGGCGAAACACAGATTTTTCC
GTAAGGGCATCCCATGAGCGACAAGGTCGTCCTCGGCATCCATAGTCACGTAGACCCCAA
TACACAGGGGTCGTTCAATCAGTTCGTGGACGGCCACGCCTGGATCTCGGTGACGCGAAA
CGGCCATACGACGTTCCATGGCCTGTGGCCAGACAACCATCTACTCGTTGAGGACAATGG
CCCAGGTTCGGACATCCGCGAAGGCATGGAAGCGCGGGCCACACCTTCGGCCTCACGCTA
TTACGAATTGACTCCCGAGCAGGTCAAGCGACTTGACCAGGCCTTGGGCGAAAATGTCAC
CTGGTCATATGGCAATACCTGCGCATCGTGGGCGACCAGTACCGTGAACAAGGTTACCGG
GCAGTCCCTGGATGCAGGCGAACTGCTGTTCACCGATACACCGCGGGAGCTGATCGAGTC
CATTCGCAAGGCAGAGCGCGTGCGGCCCACCAGTCCTTCGCAGCCGCAACCGGCAGCCGA
ACGGCCGGAAACCAGCATCCCATCGCTGAGCGATGCCTCGGCATCGCTTCACCAGCAGGC
ACACGCCGGCGTCCACGCGCTGGACGCATCGCTGGGTCGCGCATCTGATGAATCCAGCCA
ACGCATGGCGGCCAGCCTCACCCAACTTGCCCGGGCACAAGGTCTGGAACGGATCGACCA
TGTGGTATTGGGCTTGCCGGCTGGTCAGCCCCCAAGGCCGGAGAACATCTTCGTCATTCA
AGGAGCCTTGGATGACCCGGGCCATCTGCGTGCCCACATCAACATTGAAACGGCCCTTCA
GCCACCCGTTGCGGAGTCGCTGCGGCAGATTCATCAGTTGGACAAGCAGCTGGCCGCCTC
GCCGCAGCAGGCCGAGCCTGCCCTGGAAGAGACCCAGCGCCGGCAGATGGTGTGATCATC
GACGGCTACGCCTGGAGCCCCCCATAGGTAGGCACCATTCGGCCCGTCAGGGCCTGCCAT
CTCTCAACAAGGCTTGATATCTCGCCCGTACAAGCCGCCCACGCAACGATCCGATACGCT
GGCCAGGTTTGCCGTATGTGACCGCATCGGTGAAAATCGGGGCATCCCCCGATTTCCTGC
GAGTGCCGATGCACCATGACACCGACCTGATCAACATCGTTGCCGTTGGCCTGGGGCTCG
CCTTCATCTTCGGCGCGCTGGCCAACAAGCTCCGCTTGTCTCCCCTGGTCGGTTACCTGG
TTGCTGGCATCTGCGTAGGCCCGTTCACTCCCGGCTTCGTCGCCGACCAGGCGCTGGCCA
ACCAGCTGGCCGAACTGGGCGTCATGCTGCTGATGTTCGGCGTCGGCCTGCACTTCTCGC
TGAAGGACCTGATGGCGGTCAAGGCGATCGCCATTCCCGGCGCCATCGGCCAGATCGCGG
TGGCCACCCTGCTCGGCTGGGGCGTGGCCTCGCTGATGGGCTGGCCGGCCATCCATGGCG
TCATCTTCGGTTTCTCGCTGGCCACCGCCAGTACCGTGGTGCTGCTGCGGGCGATGGAGG
AACGCCGCCTGCTGGAAACGATGCGCGGCAAGATCGCGGTCGGCTGGCTGATCGTGGAAG
ACCTGGCCTGTGTGCTGGCGCTGGTGATGATGCCGGTGATGGCCGGTGTGTTCGGTCCTG
ACGCGGCCAAGGAATCGCACTCGCTCGGCAGCGTGCTGGCCGACATCGGCTGGACCTTCG
TGCAGCTGGGCCTGTTCGTGGCGGTGATGCTGGTGGTCGGTCGGCGGGTCATCCCGTGGA
TCCTCGAGCGCATCGCCGGTACCGGTTCGCGTGAGCTGTTCACCCTGTCGGTGCTGGCGA
TCGCGCTGGGCGTGGCGTTCGGCTCGGCGATGCTGTTCGGCGTCTCGTTCGCGCTGGGCG
CGTTCTTCGCCGGCATGCTGCTCAACGAATCGGAGCTGAGCCACAAGGCCGCGCATGATT
CGTTGCCGCTGCGCGATGCGTTCGCAGTGCTGTTCTTTGTGTCGGTCGGCATGCTGTTCG
ACCCCAACATCCTCGTCCAGCATCCGTGGCAGGTGCTGGCCACCGTCGCCATCATCATGT
TCGGCAAGTCGGCGGCGGCATTCTTCATCGTGCGTGCGTTCGGCCACCCGACCAGCACCG
CGCTGACCATCTCGGCCAGCCTGGCGCAGATCGGCGAGTTCGCCTTCATCATCGCCGGCC
TCGGCGTGGCGCTGCAGATCCTGCCGAAGGAAGGCCAGTCGCTGGTGCTGGCCGGCGCGC
TGGTGTCGATCATGCTCAACCCGCTGGTGTTCGGCCTGCTGGACCGTTGGCAGGCCAAGC
AGGAGCAGTCTCCGCAGGTACCCGAGCCGCCCGAAGCGATCGGCCCGTCGCGCGACCTGC
ATGACCACGCCATCGTGATCGGTTACGGCCGCGTCGGCAGCGAACTGGCGCAGGTGCTGC
GCGACCGTGGCGTGCCGGTGCTGGTGATCGATGACAACAAGGAACACGTCGAGCAGGCAC
ATGCCAAGGGCCTGGCGGCGATCCGCGGCAGTGCCGCCGCCGACCGGGTGCTGGCCGAGG
CCCATCCGGAGCGCGCCAAGATCGCGGTGCTGGCGATTCCGCAGCCGCTGGAAGCCGGTG
AGGCGCTGGCCAAGCTGCGGGCGATCAATCCGGACCTGACCCTGCTGGCGCGCGCGCACA
GCGATGCCGAGGTGAAGCATCTGCTGGAGCACGGCGCCGATGGCACGGTGATGGCCGAGC
GCGAGCTGGCGTATTCGCTGGCGGAGATGATCATGTCCACGCCGCCGTACCGGAATCTGG
GGCAGCACAGCATTCCGGTGGTGTGAGGGGTATGCGTGCGGCAGGGCTTGCAGCCCTGCA
CCTGCCGAAACAACGGCAACGGCAAAAGCGGGCATAGCGTGGGATGGCGGGGTGGGTCCG
ATTGCGGGAGACGCCGTAAACCCTTCCATGGGGGCTTGGCCGCGGCATCCATGCGGCTCA
CGCCCCCTCAACCGGACCCACCCCGCCTTCGACAGTTCCCTGCGATCTGTCGGAAC
>contig00014 len=100148 cov=31.7 corr=0 origname=NODE_14_length_100148_cov_31.749503_pilon sw=shovill-spades/1.0.4 date=20230425
AACGGATCTGACCCCAAGAGCATTTCCGACAGACCGCAGCAAACTGTCGAAGGCGGGGGG
GGGGCGGGGGGGGGGGGGCGCGCGGCCGGGCGGCCGCGGCCACGCCCCCCGGGAAGGGTT
TACGGCGTCTCTTGCAACCGGACCCACCCCGCCATCCCTCAGGAAACCCGCTTCCGCTGT
TGCTGCTGCCGGCCAGCGGCCGGCACTACCTACCGCGGGTGCAGGGCTGCAAGCCCTGCC
GCCCCTCCCCCTACTTTGCCTGCTCGCAGAACTTCTGCCGGTACTCGAGCGCCTTCGGCA
TCAGCGCCTGCAGGTTCTGGATGCGGGTACCCGGGTTCGGGTGGGTGGAGGCGAACTCCG
GCGGCGCCTGGCCGCCACTGGCCTGGCCCATGCGCTGCCACAGCGGCACCGCCTCGCGGG
GATCGAAGCAGGCCGCTGCGGCCAGCATCAGCCCCACTTCATCGGCCTGCGTCTCGTGGC
TGCGCGCATAGGGCAGCAGGTAGCCGTAGCCCATCGCCGACATCATCATCTGTTGCTGCT
GCGCATCCATGCCGCTGGCGGCACCAGCCATCTGCCCGATCTGGGTCAGCTTCTGCTGCG
CCATCCGCTGTGCACCATGGCGTAGAAGCGCATGGGCGATCTCATGGCCCATCACCACCG
CCATCGCGTCACGCGTACGCGCCACCGGCACCAGGCCGGTGTAGACCGCCATCTTGCCAC
CCGGCAGGCAGAACGCATTGGCCTGCTCGGACGGGATCACATTCACTTCCCACTGGAAAT
CCCGCGCGAAATGCGCCGGCTGCACGCCGTGCTCCTGTGCCAGCGCGGTCTCCACCACGT
CCACCTTGGCGATCAGGCGCTGGGCGATGTCGCGCACATCACGCGCGATCGGCGCATTCG
GATCCATCGGCCGTTCCTGCGACAGGATCTGCTGGTAGGCCTGCAGCCCGAGCGCGGTCT
CCTGGCGCGCATCCAGGCTGCTGTCGATCATCACCTTCTCGCCAGTGTAGGGATCGACCG
TGCGATTGGAGAACCAGTAGAACACCGCATAGCCCGCCGCCAGCAGCAGCACCCACCAGC
GGATGTTGCCGAACAGGCCGCGCCGCTGCGGGCCTTGCGGCGAACGGGAAAAGGGATCGT
TGCGCATCGGTGTCTTCCAGCAGGCCCCGCCGGCCGGCGGGCACGGCGCAATCTTAGTGC
GCGGACGCCAGCAGCGGGTGAAGCCCGATGCTCAGATGCCCCGCACCAGACGGAAGCCGA
TGCGCGCGTTGGTGGTGTCCGAGTCCTGCGATTGCCGCCAGGCCGCACGGGTCTGCTCGG
GCGCATTGGCCCAGTTGCCGCCCCGGATCACCCGCGACCGGCAGCCCGGGTTGAACCAGG
CGACACCATCGGACGGCGCACGCCGGTAGCTGGCATGCCAGCAGTCGGCCACCCACTCGC
TGAGATTGCCGGCCATGTCGTGCAGGCCGAAGGCATTGGCCTGGAAACTGGCCACCGGCG
CGGGCCCCCACCAGCCATCGCCATAGCCGACGAAGGCGTTGTGCCAGTGCCGTCCCGAGG
GCGAGACATCCTTGCTGCCGGTGAAGTTGCCAGCGCCGGGCGGCGGCGTGCCGGCGTCGC
CCCACGGATAACGGCCACTGCTGCCGGCACGCAGCGCGTACTCGAATTCGGCCTCGCTGG
GCAGCCGGTAGCTGCGTCCTGTCTGCTCGGACAGCCACGCCGCGTAGTTTTCGGCATCAC
GCACGCTCACATGCATCACCGGCGAATTGCCCAGTGCGCGCGCGCCATCGTAATCGGAAC
GCCAGTCCACACCGCTGCGGCGGATGAAATTGCCGCTGCGCTCGTCATAGACCACCGAGT
GGCCGCGCCGGGTCGCACGCGGCCGCGCATTGGTCGACTTCACATAGCGCTCGAAATCAC
TGACCGTGATCTCGGTGATCGCCATCGCAAACCCGCGGTCGAAGCGCACATAATGCGAGG
GCCGCTCGGCATCGCTGGCACCGGGCTCGGCATCACCCGCGCCCATCTGGAAGCCACCAT
GCGGCACCACGATCATTTGCGGGCCGCGCCCGCCATCGCGCATGGCGTCGCTGAACACCT
GCCCGGGACGGAAGCTGCCGTAATGGGTGGCCAGGTCGATGCGTTCGCGCAACTGGGCCA
CCACCGCATCCCCTGGCAAGGCGATGCGCAGGGCCTCGGCCAGCTTCTCGCGCGCCGGCT
TCAGGCCCTGTGGCGTCGCCAGTTCGCGAAGGCCATCATCGCGCAGCTGCAGCAGTGCCG
CCGCGCGTATCTGTTCGATACGTTCGAAGGCATCGGCAATGGCCGGTGACGAATCACGGA
CCTTGCTGGCTTCGGCCAGCCAGGTGCCGGCGCTGGCAAAGTCACGCACCCGCGCCGCGT
CCTCGGCACGGCGGATCAGGCCACTCTCGGCCGCCGCCAGGCCCTGCCGTGCCCGGCTGT
TGTGTTCATCCAGGGCCAGCGCTTCACGGAAGTTGCCGATCGCGCCGTCACCGTCCTCAC
CGATCCGCCCCGAACGCAGGTCTTCCTCGCCGGCACGGTTGTAGGCCACCACGCGCTGGG
CGAGCTCCACCCGTCCCTGCAGCGCGCGAACCTTCTCATCCTTCGGCGCCAGGGTCAGCA
GCACCAGTGCCTGGCGGCTGGCCTCGGCCAGCGCCTCGCGCTGCTGCAGCGGCCGGACCA
GCAGGGCATCGGCCTGCTGCTGAAGGCGCTGGCGGGCGCGCTGCAGGCCGTTGCGGGCCT
GGTGGTCATCCGGGTCTTCTTCCTGCACCGCCAGCCACAGCGGAACCGCCGCGTCGGCGT
CCTCGTACAGGCGCCCTTCGGCGAACGCCTTCTCGGCCGCGCGACGCAGCTGGGCCAGGC
TGCGCCCCTGCCGATCGACCCGCGGTGGCGTCCACCGCTGCACATCCTCGGCGGCATCCT
CACCGGCGATGGTGACGCTGCCCTGCGCCGCCTCCGGCGTCGCGTCCGCCTGCATGCCTT
GCTGCGGCCGTGCGTCTTCGCCAGCAGCCGGTCCCGGCTCCGGCGTCGCCGAGGGCGACG
GCGTGCAGCCGGCCAGGGCCAGGGCGGTGCACAGCACGGACGACAGCGGAAAACGCAAGC
AGGATCTCCTTCGGCACGGATGCGGACCGACGTTAGGCTATTCTCCCCTGCCTGAGCAAA
CCCGAGTAGTAGGCCCTGACCCGTGGCAATCTGGATCACCACCCCCGCCGAGCTGGATCC
GTACTTCCAGCAGCGTCCGGCCCGCATCGGCCTGGACACCGAATTCATCCGTGAACGCAC
CTTCTGGCCGCAGTTGGCCCTGGTGCAGATGGCGGTCGGGCAGGACATCCTGCTGATCGA
CCCCCTGATTCCCGGCATGACCGAGGCGCTGGCGCCGTGGCTGGCCGATGAATCGATCGT
CAAGGTGATGCACAGCGCCAGCGAAGACCTGGTCGCCTTCAAGTGGGCCTGCGGCGTGTT
GCCACGTCCGCTGTTCGACACCCAGATCGGCGCCTCGCTGGCCGGCATCGGTGGCGGTAT
GGGCTACCAGAAGCTGGTCGCGGAAATCACCGGCGTGGCGCTGGCCAAGGGCGAAACCCG
TTCGGACTGGATGCGCCGCCCGTTGTCCGACTCGCAGCTGCAGTACGCCGCCGACGATGT
CGAGCACCTGTTCGCGCTGCATGACGCCATCGATGCCAGGTTGCAGGCGCTGGGCCGCCA
GCAGTGGCTGCACGACGACGGCGAGCGCCTGCTGGCCAGCGTCGCCAATGACGAAGACCG
TTGGCCGCACCTGGCGATGCGCTCGGCGCAGTTCCTCGACACGGCCGCACAGCATCGGCT
GCTGCGTCTGCTGCGCTGGCGCGATGTGCAGGCACGCAGCAGCGACCGCCCGCGCAGCTG
GATCCTGGACAACGAACTGGCCGCCACGCTGGCACGCACGCCACCGGCCGATGCCGCCGC
ACTGGGCAAGCTGTTCGAACAGTTCCCGAAGGCACCGCGCAAGCTCGCGGGCGCTGTGTG
GCAGGCGCTGGATACGCCGCTGGCCGATGAGGCCGAAGCACCGCTGGCGCTGCCGGCCAA
CGACAGCAACAAGCAGGCACTGAAGAAGCTGCAGGACGCGGTTGCCGAGCGCAGCCGCGA
ACTGGGCCTGCCGGATGGAGTATTGGCCTCACGCAAGCACCTGGAAAGCTATCTGGAACG
CCGCCAGTGGCCGGCCGCACTGGCCGGCTGGCGCCAGCAGGAACTGGAATCGCAGCTCCA
GGCGCTGCTGCCGGCACGCTGAAGCACCTGTCGCGGCGCCGGATTGCATTCCCGCCGCCG
TCGAACGCAACAAGAAGGGCGACCCGGATCACCGGGCCGCCCTGCGCACTCCAGCAGTGC
GAGGGTGGGACCGCCCACCCTCGCGGCAACGCCTTACCAGTTCATGTTCAACGAGACACC
GACGGTGCGCGGTTCGTTGTAGACCGCGGCCATGTAGTTCTCGATCACACCCTTGAGGTT
CTTCTCGTTGGTGATGTTGCGCGCGAACAGCGCCACTTCATAGGCACCGTAGTTGCCCGA
GTAGCCGATCTTCAGGCCGCCCTCGAAATCACCCTTGGAGTTGAACTCCTTGCTGTCGTA
CAGCACGAAGCTGGTGTAGCCCTGCTTGTTCCAGTCGGTGGACACGAACATGGTGCCCGC
GTCGCTGACCGGGAAGTCGTAGCGGGCGGCCAGGTTGACGTTGTACTTCGGCGCGTTCGG
CAGCGGGTTGCCGTCGATCTGCGCGAAGGTGTTGGCACCGACCTTGATGGTCGGGTCATT
CACCGTGCACACCACCTTGCCGTTGAGGCCGCAGACCTGCGCGTAGACGCGCTTGTCCTT
GATCTCGCTGTGCAGCAGGCTGACGCCGGCGCTCAGGGTCAGGTTCGGGATCGGGCGCAG
CTCCATGTCCGCTTCGAAACCGTAGGCCTTGGCCTTGTCGGCATTGAACAGCACGCCGTT
GCCGTCCGAATCGTTGCCGTTGAGCTGGATGTCATTGACGGTGTAGGTGAACGCGGTGGC
GTTCAGGCGCAGGCGGTTGTCCCACAGGCTGCTCTTCACGCCGGCTTCCCAGGACAGGAT
GGTCTCGGAATCGGCGGTGGTGAAGTCGGCATTGAACACCGCCGAACGGCCCTGGATGGT
CGGGCCGCGGAAGCCGCGTGCGACCTTCGCATAGACGCTCACGTCCGGCGTGATCTGGTA
CATCGCGCTCAGATCCCAGCTCGGGGTGGTGTCGGACATCTTGACGTCGGTGCGGCCCTT
GTAGGTCACCACGCCGGCGGCGGTGTCAGCGGTCTTCAGCAGGCGGGTGTGCTTCTCGTC
CTTGGTCTGGCGCAGGCCGGCCGTGACGGTGAACTTGTCGGTGAAGGCGTAGCTCAGCTG
GCCGAAACCGGCCCACGAGGTGTTCTTGTTGCGCAGTCGCACCCAGTTGTTCGGGTTGCG
GGCCGCACCCTGCAGGAACCACGCACGCTGGTAGAAGTCGGTGGTGTCGCTGCCGTTGAA
GTAGAACGCACCGGCCTGCCACTGCAGGGCGCTGTCGTCATGGCTGGCCAGGCGGAATTC
CTGGGTCCACTGGTCCAGGTCGCGGATGCGGCCCATCGACTGGCCGTAGCCGTTCGGCAC
ACCGTTCACCGGGAAGTTCACCGCCGCGCCGCCGTCGGTGTCACCACGGCTGTAGCCGGA
GGTGGTCTCATAGGCGGTGATCGAGGTGAAGTCGATCGCGCCGAAGTCGTAGCGTGCCTT
CACCGAGCCGCCGTAGGTCTTGTAGGCCTGCGGGTTGTTGTCGGCTTCGTCGTAGGCGAC
CTGGTCGCGCGGCACGTCGGTCTTGTTCGAGCCCTTGGTCAGCGCACCACGCAGGAACAG
GGTCGAGGTGCCTTCGTAATCACGGGCGTGGGCCGAGGCCAGGATCGAGAACTGGTCGCT
CGGGGTCAGCAGCAACTGCGCGCGCACGTTGCGGTCATCGAAGCCGCCCATGGCGTTCTT
CTTCGGGCTGACCGTGCCGTCAGCGCTCGGGCCCTTGTAGGTGTTGTCGACGTAGTCGTC
GCGGTGCTGGTACAGCGCCGACACGCGGAACGAGGCGATGTCGTTGATCGGGCCGCCAAA
GCCGCCGTCGATCGACACGCTGTTGTAGGTCGCATAGCTGGCGCTGACGCGGCCGGTGTA
GTCCTGGGTCGGCTTCAGCGTGTCGAACTTGATGATGCCGGCGGTGGTGTTGCGGCCGAA
CAGCGAGCCCTGCGGGCCGCGCAGCACTTCCACCTGGTCCACGTCATAGACCGGGTTGGA
CTTCAGCACCACGTGCTCCAGCACCACGTCGTCCTGGATGATCGACACCGGCTGCGAGGC
ACCCAGGTAGAAGTCGATGTTGCCCAGGCCGCGGATATAGAAGCGCGGGAAGATGCGGCC
GGTGGTGGTTTCCGCATACAGGCTCGGCACGCGGCCGGACAGCGCCAGCAGGGTGTCGTC
GCCGCCGGCGGTGAAGTCGCGCATGCGCTCGCCCTGCACCACGCCCACCGAGACCGGCAC
TTCCTGCAGGTTCTGCTCGCGGTGCTCGGCGGTCACGGTGATCGTGTCCAGGCCCGTCGG
GGTCGGCGCGCTGTCCTGCGCGGCGGCACCAAAGCTGCCGACCAGGGCCAGGCCGGCACA
GGCCAGGGCCAGCGGATGGCGGCGGAAGGAAACGAAGGAAGACGACATACCCGACAGGCG
GCGGGAATCGGAATGGGAGGGCATGGAATGCTCTGAGGAGGCGTCCGTGCGGCCTGCGCG
AGCCGGGCGGCAAAAAGGAGGAGAACTGCGCAAGCCGCCATTATCCCCCAAATTGTTACG
ATTTCGTTGCGCGGCATCCGGCCCCGACAAACCGGACGGTTTCGGCACAGTGCACGCCTT
CATGCCACGCCGTCCGGCACATCCCGGGTCGGCTTGGCAAGGCGCAGCCAGTTGGCTACA
CTGAAGCCCTGCCGTGGGGCCATAGCTCAGCTGGGAGAGCGCGTCGTTCGCAATGACGAG
GTCAGGAGTTCGATCCTCCTTGGCTCCACCACTCATAAAGAAGACCCGCCGATCATCGCG
ATCTGCGGGTTTTTTCTTGCATCGATCACGAGTCAGGCAGGTTCCTGATCCCCGTCCTTG
CGGCGTGGACCACGCGAATGCGTATCACGCACCTGCTGATCGCGCTGCCCCGGCCGCTGC
TTTGCCACGTCCTCCTGCGCCCTGTCCTGACGGCTTTCCTGTACGCCCTGTTCCGGATCG
CCAGGGTCTTTGTCGCGCTCGCTCATCGAAGTCTCCTGTGCCGGCGAAGGCCGATCAGGA
CTTCACGCTAGAGGCTGCGCAGTGATCCGCAGGTCAGGCCCGCGCGAACAGCGTGTGCAG
TTCCGCTTGCCGCCGCAGCTCACGGCTCTGCAGAATCCGGACCAACATGCCCAGCCAGTC
CGCGATGTCACCTCCCGCCCAGCACGCCGCGCGTACGCTGCCAATGCGCCTCGATCCAGC
GGACGGCAGCATCCAGCTCGGCCACCTGACGACGTTGATCTGCCCCACCCTGTCACTGGA
GGAGGCGCGCATCGCCTTCGCCACGCTGATGCATGGCGAGCGCGATGCCGGCACCGGCTA
TCACTGGCTCAGCCTGCACCGGGTCAGTCTGGGCGGTGCGCCCGTCGGCATCAGCCTGTG
CTTCCACGGGCAACAGCTCGACATGGTGACGATCGGCGTCGATCTGCCGGGTGCGACACT
GGAAGACGGCTGGCCGACCCAGGTCGCAATCGATGCCGAAGTCGCTTTCATGCGTCGCAC
CTTGGCCACGGCTCTGGGGCGCAAACTGGCAGGTGGCCGCGCCCGGTTCGAGTGGGGCGA
GGCATGGGCCCGGTTCGACCCGAAAGGCTTCATGGCCAGCAGCGGTATCCGCTACACGCC
GCGCTCGTGACGCCGCTCAGGTACGGGTGATCGACACTCCACCTTCAACACGCATCGCGG
TACCGGTAACGAAACTGCTTTCATCGCTGGCCAGGAACAGCGCCGCGTTGGCGATCTCCT
CCGGCTCGGCCATGCGCTTGAGTGCGTGCAGCGAGCGCACGAAGTCGCGGGCATCGCCGG
TGGGTGCGGCCTGCCGGCCCATCTCGGTATCGGTACCGCCAGGCAGCAGCACGTTGCTGC
GTACGCCACGCGCGCCGTACTCGGCGGCGATCACCTGGCTCAGGCCGATCAGTCCGGCCT
TGCTCGACGCGTAGGCGGCCATACCCGGGAAGCCCACGGTATGGCCGACAAAGGTACCGA
CAAACACCAGCGAGCCACCCCCGCGTGCCAGCAATGCCGGCAACTGCGCGCGTGCGGCAT
GGAAGGCGGCGTCGAGATTGGTGGCCATCACCTCGCGCCACGCATCCGCCGGGAACTCTG
CTGCCGGCACGCCGGGGCCGAGCATCCCGGCATTGTTGAGCGCGATGTCCAGGCCTCCGA
ATGACTGCTGGGCCAGATCGACCAACGCCTGCGCCGTGCCCGGATCAGCCACATCGGCGG
CATGCATCACCACCTCGCCGCCGGCGCCACGGATCTGCTCGGCCAGTGCGTGCAGCGGTT
GCGGCCGCCGCGCATTGAGCACCAGTTTTGCCCCTTCGGCAGCAAAGCGCAGGGCGCTGG
CACGACCAATGCCAGCGCTGGCACCGGTGATGAGGGCGATCTTGTTGTTCAGGCGCATGA
GGGTGGTACCGGTTGTGGAGTGGCCGCCACGATGCCGCGCCTCCGGCCCACCAACACTCC
GTTTCCGGGCCTCGCGGCCAGGTGCAGGAAACGGAGTTTCCGCAGAACCGGCACGTGCCA
GAATCCGCCCATGGACAGCACCGCCACCACCGCCCTCGACGCCCGCGTCGAACGGGTCTG
CCGCCATCTGCAGGCCAGCCTCGACGAGCCCTCGCTGCAGGAGCTGGCCGACATCGCCGG
CTGCAGCCCGACGCGCCTGCATCGCCTGTTCAAACAGGCCACCGGGCTGACCCCCAAGCA
GTACGCTGCCGCGCTGCGCGCCGACCGCCTGCGCACCGGGCTCGAACAGCAGGAGCGCAT
CACCGATGCCTTCCACGATGCCGGCTTCGGCTCCAGCGGGCGCTTCTACGAGAACGCACC
GAAGTTGCTGGGCATGACTCCCAAGCAATGGCGCGCAGGTGGTCGCGGCGAAGTCATCCA
CTTCGCGCTGGCCGAAAGCTCACTGGGCAGCGTGCTGGTGGCCAGCAGCGGGACCGGCGT
GGTCGCGATCCTGCTCGGCGACGATCCGGAGGCGCTGCTGCAGTCACTGCAGCAACGCTT
CCGCCAGGCCGAACTGGTCGGTGCCGACCACGGCTATGAGCAACTGGTGGCACAGGTGGT
GGGCCTGGTCGAGGATCCCTCGCGAGGCGCCACACTGCCGCTGGATATCCGCGGCACCGC
CTTCCAGCAGCGGGTATGGCAGGCACTGCAGCAGATTCCGCGCGGCCAGACCGCGTCGTA
TGCGGATATTGCCGCGCATATCGGTGCACCACGCTCGAGTCGTGCGGTGGCACGTGCCTG
CGCGAGCAATCCATTGGCGGTAGCCGTGCCCTGCCACCGCGTGGTGCGCCGCGACGGTGA
CCTGTCCGGCTATGCCTGGGGCGTTGCGCGCAAGCGCGAACTGCTGCGCCGGGAAAAGGT
CGCCAACGGCTGACGCCACCCGATAGCCGCCGACCTTGGTCGGCACACCCACCAAGCACT
CAATCCAGCTTCACCACCAGCTTGCCGAAGTTGCGCCCCTGCAACAGCCCGAAGAACGCC
TCCGGCGCCTTCTCCAGACCTTCCACCACATCCTCGCGGTACTGGATGCGACCCTCGCGC
AGCCACTGCAGCATCTCGCGTTCGAAGTCCGGCCACAGGTGGTTGAAGTCGTGCACGATG
AAACCACGCACGGTCAGGCGCTGGCGCAGGATCTGGCTGAACAGTGACGGCAGCCGATCC
GGGCCAGGCTGCTCGACGCCCCGCTCGTTGTAGGTAGCGATGGTGCCGCAGACCGGAATG
CGGGCGAAGTCGTTGAGCAGCGGCAGCACCGCATCCAGCACATGGCCGCCGACATTCTCG
AAGTACACGTCGATGCCCGCAGGCACTGCCGCGCGCAGCTGGTCCGCAAAATCAGCCACG
CGATGATCCAGCGCCACGTCCACGCCCAGCGTCTGCAGATAGGCACGCTTGGCCTCGCCA
CCGGCGATGGCGACCACGCGCGCGCCCTGCAGCTTGGCCAGCTGCGCCACGGTCGCGCCC
ACCGGCCCGGTCGCGGCGGCTACCACCAACGTCTCGCCCGGCTTCAGACGGGCGATTTCA
TGCAGGCTGGAATAGGCGGTGAAGCCGGGCATGCCATATACCCCCAGCGCCGTACTGAGC
GGCAGCCCGGCTGGATCCAGACGACGCCCCAGCGCCTTGGCCGGCAGCACCGCGTGGGTC
TGCCAGCCACCCGGCGCCAGCACCAGCTCGCCTGCGGTTACGCCCTCGGCCTTGGATTGC
AGCACCTCGGCCACGGTCTGGCCTTCCATCACCGCCCCTACCGCCACCGGCGCGGCATAC
GACGGGCCCTCGTCCATGCGTCCTCGCATGTACGGGTCCAACGAGAGGTAGCGGTTGCGC
AGCAGCACTTCGCCATCGGCCAGTGCCGGCAGCGCAACCTGTTCCAGGCGGAAATTGGCT
GCACTTGGCGCCCCCTGCGGACGCGAGGCAAGCACGATGCGGGACGCGGTGGAGGAATCG
AACATGGCCAGGTCTCTGCTGTTGCCAGCATCGGGAAAGGACTGCCGACACTACGCTGCG
GCGATCCCCGATGGCGGCCACGAAAACAGCGTTCCACTGCCCGGACCCGCGCGGGTCCGG
CGCACCCCTTGCCCTTGCAGCTTTGGCGAACGCGGCGACCTGCAGATTTCCACCGCAGAC
GACAATCGATGGGCCACGCCCCGCTCCACAACGGAGGATCAAGCACTTGCGAGCGCGCAG
AGGGCAATGTGAAGAAATCTTGGCAAAACGCTTGCCGAAGGCAGCCGACCTCCGTAATAT
ACGCGTCCTTGGCAGCGACCTCGCTGCAACGAAACATGTGGCCGAGTAGCTCAGTTGGTA
GAGCAGGGGATTGAAAATCCCCGTGTCGGCGGTTCGATTCCGTCTTCGGCCACCACTTTC
GAAGGCCTGCAGAAATGCGGGTCTTTTTTTTCCGGAAACCGCACTCACCGCGGTAGCCAC
ACAATTTGGCCGAGTAGCTCAGTTGGTAGAGCAGGGGATTGAAAATCCCCGTGTCGGCGG
TTCGATTCCGTCTTCGGCCACCATCTTCAGAGACCTGCAGAAATGCAGGTCTCTTTTTAT
TCGCGCTTCGCGCAAGCGGCGACCACCGTGGCTCGGTTGACGAAACATTTACACCGGCAC
GGGCCGCGGCACCTACGCTCCAGACTCCTGCCTGGAGCCTGCCGATGCATCTGCGCCCCG
CCCTGCTCGCCTGCCTGCTGCTGGCCGCCTTCCCGGTGATCGCCACTGAACCGGTGCGCG
CTGTCGAGCACCTGGACATTGATCGCTACGCGGGCCAATGGCACGAGATCGCGCATCTTC
CAGTCTCGTTCCAGAAGCAGTGCGTGGGCGACATCACCGCCAACTATGGCCTGCGCCGCG
ACGGCCGCATCAGCGTCACCAATGCCTGCCGCAAGGGTGACGGCGAGCGCGTGGTCGCCG
AAGGCGTGGCACGCCCGGTGGCCGGCCATCCCGGGCAACTGCAGGTGCGCTTCGTCCCCG
ACTGGCTGAGCTGGGCGCCCCTGGTCTGGGCCGACTACTGGGTGCTGGCGCTGGACCCGG
ACTATCAATGGGCCCTGGTCGGCGAACCCGGCCGCAAGTATCTGTGGATCCTCTCGCGCC
TGCCGGAGATGGAGCGCGATCGGTTCGAACAGTTGAAAGCCAAGGCCGAGTCGATGGGGT
ACGACCTCGGGCCACTGCGCCTGATGGCCCCGCTGCGCGATCCCGCGGCCGACTGAACCG
CTTCGCATCCGGCGCATCGTGCGCGCGCCATCCGGCGTTGTGCATGCCCGACCGCCATCT
TCACGCGCTACCCTCTGCGGACGGGTCGCCCCGGGCGATCCATAAAACCATACGCCGTAG
TATGCTTACCCCAACGCACCCCCTCCAGAGGACTTGCGCCCATGCTCCACCGCTTCCGTA
CCGCCTTGATCGTCCTGTGCACCCTCGCCCTTGTTGCCTGCAGCAACGGCATCGTCAAGC
GTGTTTCGGAACCGGCGGCCAGCCTGCAGCAGCTGACCGTGCGTGCCGACGGCAACTGGA
CCGTGGCCCTGCGCCTGCAGAACTTCAGCTCGATGCCGATGACCTTCGATGATGTCTCGC
TGGCGCTGACCGTCGGCGACAGCGATGCCGGCACCCTGCAGGTCAAGCCCGGCATCTCCA
TCGGCGGCACCTCCGCCGACGTCATCAATGTCGACCTCGTGCCCAGCTCGACCGCGCGCC
TGGTGGTGGCCGACGCGCTGGCCAGCAACCGTACCCTGGCCTACGCCCTGAAGGGAACGG
TGGCGGCCACGCCGCAGGAAAAGAAGCAGCGCAGCTTCGACATCAGCAGCCGCAGCACCC
TCAACCAGGCCCCCGGCCTGCCCGGCGTGCTGCGCTGAACCCGCCTTTCGTCGCGGCGCC
CGGCGCCGCTCCCCTCTGCCCTGATCAAATCGAGACGTACCGATGAGCAGCTACACCGCC
CCGCTTTCCGACCTCCGTTTCGCCCTGCACGACGTGCTCAAGGTCGAACCCCTGTTCGCC
CGCCTGGGCTTCAGCGACGCCACCGCCGACGTGGTCGATGCCGTGCTGGAGGAAGCCGGC
CGCTTCAGCGCCACCGTGCTGGCCCCGCTCAACAGCGTCGGCGACGAGATCGGCTGCGTA
CTCGACCAGGCCACCGGTGAAGTGACCACCCCGCCCGGCTTCAAGCAGGCCTACGACCAG
TTCGTCGATGGCGGCTGGACCGGCCTGACCGCCTCGCCGGAGCTGGGCGGCCAGGGCCTG
CCGCACACCCTGGGGGTGCCGCTCAACGAAATGATCAACGCCGCCAACCTGGCGTGGGGC
AACTTCCCGCTGCTCTCGCACGGCGCCATTGAAGCGCTGAAGCAGCACGGCGAGGCGTGG
CAGCACGACGCCTTCCTCAAGCCGCTGATCGAAGGCCGCTGGACCGGCACGATGTGCCTG
ACCGAGCCGCACTGCGGCACCGACCTGGGCCTGCTCAAGACCAAGGCCGAGCCGAACGCC
GACGGCAGCTACTCGATCACCGGCACCAAGATCTTCATCACCGCCGGGGAGCACGACCTG
ACCGGGAACATCGTGCACCTGGTGCTGGCCAAGCTGCCCGACGCCCCTCCGGGCGCCAAG
GGCATCTCGCTGTTCGTCACCCCGAAGTTCAAGGTCGACCGCGATGGCAACGTCGGCGAG
CGCAATGCACTGCGCTGTGGCTCGATCGAACACAAGATGGGCATCAAGGGGTCGGTCACC
TGCGTGATGAACTTCGATGGTGCGCAGGGTTACCTGGTCGGCCAGCCGCACAAGGGCCTG
CAGGCCATGTTCACCATGATGAACACCGCGCGCCTGGGCGTCGGCCTGCAGGGCATCGGC
CTGTCCGAGCGCGCCTACCAGAACGCACTGAAGTACAGCCGTGAGCGCCTGCAGTCGCGC
GCCCTGAGCGGCGCCAGGTTCCCGGACAAGCCGGCCGACCCGATCCTGGTCCACCCGGAC
GTGCGTCGCATGCTGCTGACCGTGAAGTCGCTGGTCGAAGGCAGCCGCCTGCTGGCGCTG
CACGCCGCCACCCTGATCGACATCGCCCACCACGCCCAGGATGCCGCCGAGCGCGAGCGC
GCCGACACCCTGGTGAGCTTCCTGACCCCGATCTCCAAGGCCTGCCAGACCGAATGGGGC
ATCGAGAACACCTACAACGCCCTGCAGTGCTTCGGTGGCCACGGCTACATCCGCGAGCAC
GGCATGGAGCAGCTGGCCCGCGATGCACGCATCACCACGCTGTATGAAGGCACCACCGGC
ATCCAGGCGCTGGACCTGATCGGCCGCAAGACCGCATCAAGCCAGGGCGCCGGCCTGAAG
CTGATGCTGGCCGAGATCGAAGCCTTCGCCAAGGAACACGAGGGCAACGAAGCGCTGGCC
GAGTTCATCGGCCCGCTGCGCGCCAAGGCCGCCGAATGGGGCAAGCTGACGATGGACGTG
CTGCAGCGCGCGGCCGCCAATCCCGACGAACTGGGCGCGGCCAGCTACGACTACCTGTTC
TATTCGGGTTACGTCGTGCTGGCCTACTGGTGGGCCCGCAGCGTGGCCGCCGCCGATGCC
AGCGCGCACGGCGCCGCCTTCGCCCAGGGCAAGCGCGAGACCGCACGGTTCTACTTCGCC
CGCGTGCTGCCGCGCACCCTCAGCCACGCCGCCGCGATCCAGGCCGGCGCCGCGCCGCTG
ATGGCCATGGACGACGAGCGCTTCGGCGCCTGAGCCGGGCTTCGCCCGGCACCCGCGGTA
GTGCCGGCCGCTGGCCGGCAACCGCAACAGCCGGCTTCCTGCGGGATGGCGAGGTGGGTC
CAATTGCGGGGGACGGCGCACGCCACCGGACCCACCCCGCCTTCGACAGATTTCCGCTGC
TGTAGATCCACGCCACGCGTGGATGAGAACCCCTGAAATCCTTCTGGAGAAGAGCCCCCT
TTTGTTAAAGGGGGCGCGCCGACAGGCGCGGGGATTAGGAAGAATGCGCGGGCAACCCAG
CGCGCCGACGGCGGGCTGGGTTGCTAAAGGGGGGCGCACCGACAGGTGCGGGGGATAGGA
GGAATGCGCGGACCTGAATCATTGCGATTTGGGTTTCGCCCTCCGGGCGATACCCAAATC
GCAATGATTCAGGTATAAGCTGTTCTCCCGATGGAGACAGACACTACACGCTTGGGTCTG
ATCGAAGCCGGAGCTCCGTTTTCTGCTCCGGGCGCCGAAGCATCGCCCAACGCCACGACG
CTGCATCGCCCCGGTTCGGTCCGGCTGCTCTCGCTTGATGCCCACGGACGCGTACTGGAC
TGGATCACCTGGCAGGATGCGGCCTGCCTCTACGCCCGCGAGGCGGTGGCCTGGACGCTC
GGCGACCCCTGCCTGCACATCCACGGCGGCACCAACCGCTTCAGCGGCCTGCAGAGCGGC
ATGGACCTGCACCCGATCATCGCCGCCCGCGGCCACGCCCGCTCCCGTGCGATCGACCCG
ACGCCGAACCTGACCAACCAGGCCCTTTTCGCCCGCGACGCCCATCTGTGCATGTACTGC
GGCCAGCAGTTCAGCCGCCCCACGCTCACCCGCGACCACGTCATGCCGCTGTCCAAGGGC
GGCCTGGACTGCTGGGAAAACGTGGTCACCGCCTGCTTCCACTGCAATTCGCGCAAGAGC
GACCGCACCCCGCAGCAGGCCGGCATGCCCCTGCTGGCAGTGCCCTACCGGCCCAGCTGG
ATCGAGCACCTGATCCTGTCCAACCGCAACATCCTGGCCGACCAGATGGCCTTCCTGAAG
GCGCAATTGCCCAAGCGCTCGAAACTGAGCACCTGAACGCCTGAAAATGCAACCCTCACC
GTCCTGTCACGGACGGCGGCGTTTGCTTGCCCCACCCCCGTTTGAGGGCGAAAATGGGCG
TTCAGAAAAAGTGCGAACATGATGATCGACTCTGCCCGCTATCCCCGCCTCGCGCGCATC
CAGACGCCGGATGACCTGCGCACGTTCGACGAATCCGAATTGAGGGCGGTTGCCGACGAA
CTGCGCGCCTACCTCATTGAATCGGTGGGCAAGAGTGGCGGCCACTTCGCCGCCGGCCTG
GGCGTGATCGAGCTCACCGTGGCCCTGCACTACCTGTACCAGACACCGCACGACCAGCTG
GTCTGGGACGTCGGCCATCAGACTTACCCGCACAAGATCCTGACCGGCCGCCGCGACGAG
ATCCACACCGTCAAGCAGAAGGACGGCATCGCGCCGTTCCCGAAGCGCGAGGAAAGCGAG
TACGACACTTTTGGTGTCGGCCACTCCTCGACCTCGATCTCGGCCGCACTGGGCATGGCC
ATCGCCCGCCAGTCCGAAGGCGACGACCGCAAGATCGTGGCGGTGATCGGTGACGGCGCG
ATGACCGCCGGCATGGCGTTCGAAGCGCTGATGCACGCTGGCGGCATGGAGCCGGAGCCG
AACCTGCTGGTGATCCTCAACGACAACAACATGTCGATCTCCGAGGCCGTGGGCGGCCTG
ACCAAGATGCTGGGCCGCGCCACCGGCAGCCGCACGCTCAACGCGCTGCGCGAAGGCGGC
AAGAAGATTCTCGGTGACAAGAAGAACAATCCGGCACGCTTCGTGAAACGCTGGGAAGAA
CACTGGAAGGGCATGTTCGTGCCTTCCACGATGTTCGAGGAAATGGGCTTCCACTACACC
GGCCCGATCGACGGCCACGACATGCCCGCCCTGCTGTCCACGCTGAAGACGCTGCGCGCC
TCCAAGGGCCCGAAGCTGCTGCATGTGATGACCACCAAGGGCAAGGGTTACGAGCCGGCC
GAGGGCGACCAGATCGGTTACCACGCCGTGGGCCCGTTCGATCCGGACAAGGGCCTGGTG
GCCAAGGCCGGGGCCAAGAAGCCGACCTACACCGATGTATTCAGCGACTGGCTGTGCGAT
GCCGCCGCCGCCGAGCCGCGCCTGTACGGCATCACCCCGGCGATGCGCGAAGGCTCCGGC
CTGGTGCGTTTCAGCAAGGAATACCCGCAGCGCTATTTCGACGTGGCGATTGCCGAACAG
CATGCGGTCACCCTCGCCGCCGGCATGGCCACACAGGGTGGCAAGCCGGTGGTGGCGATC
TACTCGACCTTCCTGCAGCGCGCGTACGACCAGCTGGTACATGACGTGGCCATCCAGGAC
CTGGACGTGCTGTTCGCGATTGACCGCGCCGGCGTGGTCGGCCCGGACGGTGCGACCCAT
GCCGGCAACCTCGACCTGAGCTTCCTGCGCTGCGTGCCGAACCTGGTGGTGATGGCACCG
TCCAACGAAGCCGAGTGCCGGCAGATGCTCAGCACCGGCCTGCAGCACCCGGGCCCGGCC
GCCGTGCGCTACCCGCGCGGTACCGGCACCGGCGTTGCAGCCGGCACCGACCTGTCGACC
CTGCCGATCGGCAAGGGCGAACTGCGCCTGCAGGGCAGCCGCATTGCCCTGCTCGCCTTC
GGCAGCACCGTGGCCGCCGCCGAGCAGGTCGGCCGCGAACTGGGCCTGAGCGTGGTCAAC
ATGCGTTTCATCAAGCCGCTGGACCGCGAGCTGGTGCTGGCTGTCGCCGCCCAGCACGAG
GGCCTGGTGACGATCGAAGACAACGTGGTGGCCGGTGGCGCCGGCTCCGGTGTTGGTGAG
CTGCTCAATGCCGAAGGCGTGCTGCGTCCGATCCTGCACCTGGGGCTGCCCGACAGCTAC
CAGCACCATGCCAGCCGCGAAGACCTGCTGGCCGAAGCCGGCATCGACGCCGCCGGCATC
CGCGCTGCTGTGCTCAAGCGCTGGCCGCAGCTCGCCGCAGGTACCCCGCCGCTCAGCGCG
GCAGGCTGAGGCCGATCACCACCCGGTAGATCCACACAGGGCGCAATGGGTGCGGACAGC
GTCCGCACCCTCCAGGCTCGAAACGCGTAGATCCACGCCATGCGTGGATGATGGAATTCC
GGGTGCCTGCCTTGGCAGGCACCCGCGCTCAGCCGTAACTGACCGCTTCGACGAATGCGC
CGCTGGCTTCCACGCGCACGGCCGCACGCTGACCGGTGTCGACAAAGTGCAGGCGGGCCA
GGGTCTCGGCGAAGTCGTAGGCGCGGGCGCCATCGCGGAACTCGATCGGCTCCGGCCGGT
CCGGATGCAGCACGCGCCACTGGCGCTGTTCGCATTGCAGGCGGATCAACATGCAGCTCA
CTCCTTGAGACAGCGTATCGACGGCGGAGGGATGCCCATGCCGGTTATGGCACACGGCAC
CGCTGGAATTCAGGGCATGCAACATGCCCTGATCGCAGACAATACGGCGTTCAAAATGTG
AGCTGTATCAGATTATTCTGATTTTCATGGGCTGAACCCGTAAAGCTCAGTTCACCTGGA
ACTGCGCCCGGCAGCCATCACTCACCCAGATGCCGCGGCGATCCCAGCCCCAGCTCTGGC
CTTCGATGCAGGCGCTGCGTGAGTCCTGGCGGATCAGGCGCACACCCCGGCGGATGCGCG
CATCGCAGTACTCCTGCCGATGTCCATTGGAATGGCAGGTGACCACATCGCCGCCGCCCC
ATCCGTTGCCATTGCCATTGCCCCAGCCGCCACCATTGCCACCCCAGCCGCCACCGCGGC
GGTATTCACCGACGAATTCGGCACGGCACCCCTGTGTGACCCAGACGCCGTTGCGCGACT
GGCCCCAGGTCTCACCTTCCACACAGGGCGAACCGGACAACTGGCGGATCAACCGCGCGC
GGCCGTCCAGGCGGCACTCATTGCTGCGGTTCTTGACCGACTCGCAGCGCACGATGCCGC
TGCCATCGCGGCCACCATAGCGGTCGTCGTCATAGCCGTAGCCATAGCTCTGCGCCTGGG
CGCCGCCGGCCGCCGCCAGCATCGGCAACAGGGTGCAGGCCAGGGTGCGCCAAGTGAGTG
CGTTGCCCATCGAGATCTCCAGATGAATACGATGGCGCAAGCATCCGGGATTCACGGCCC
GGCGCACAGAGGGGAGCGCAACGGCAGTTTTTCCCCATTCAAACAACGCAACCGGACCTG
ACTGCGTCACGGTTGCTGGCGTCACTCTCCGACGTGAAGCGCGTCTACCGTGTTGCCAAG
CGCCGCGACCCGCACCGTGCTGCGCTGGCCGGTGCGGCGGTGATGCTCCAGGGCCAGCGC
GGCGGCGGCGTCAAAGGCGTCGGCGCCACGTGCGTAGCGGGTGGCCTCGCGTGCCTGCGG
GTGCAGTACGGACCAGCGCTGGGCAGTGCATTGGACGGTGATGACCATGGGGAGGCTCCT
ACGGATAGAGGGTGCGGTGGCAGGCAGACGTGCCGCTCGCCGTTACACCATCAGGCTAGC
GACCGCCTCCGGAATGGCCTATCAGATTTGTACGAAAAGTCCGCGCCAGTGCGTCAGAAC
CCCGCCCTCATCACATCCCTGAGTCCGTTTAGCTCGTTCATTCCGTGATCCTTGTCACGG
AGTCAGCTGGGCTTCACACTACCATCATCAACAGGGGCCCCTTCCACATGCGCACCTTCT
TCTCGCACCAGCGTTCGACGTTGCTGAAGTTCTATTTCGTGGCCAGCTATCTGATTCTGA
TCGAAGAGTTGGTCCGCGCCGCCGTGCATTGAGCGCTTGCTGACGGGCTATTTGCGACAG
AATATGTTGCTTTACGCACGGAGCTCGCGCATGAAGGTGCTTCTTCTGATTCCAGCGCTG
CTGGTTCTGGCCGCATGCGCGAGCCCGGACAATGCAGCCCCGCGTGCCGACGGCAAGCCT
TCGACCACCATGCCCAAGGTAGGCGGCGATCGCGACGCGCACGGCTGCATCGGCTCGGCC
GGCTACCAGTGGTGCGAACACAGCCAGCGCTGCGAGCGGCCCTGGGAGCTGGCACAGGCA
CACGGCCTGGCCAACAGCGCCGAGGCCATCGACGCGTACTGCGCCACGCCCGCCAGCCCG
GCGCGCAAGTGAGCACGACCCGTCATGGCTGAGCTGAGTCCCCTGCCCGACCTCGCCCGT
GGCCGGTATCGCCACTTCAAGGGCGGCGAATACGAAGTGATCGACATCGTCCGCAGCAGC
GAGACGCTGGAACCATTGGTGCTGTACCGCGCACTCTACGGCGAAGGTGGCCTGTGGGTA
CGCCCCTACCCGATGTTCGTCGAGCAGGTCCCAGGCAAACACGGCCCGCAGGCGCGTTTC
GCACGCATCGACGATTGATCCGGCTCCCACCGGGCGGTGGCCGATGGTCGCGCCGGTGAC
GCGATCCGGCTGCGCTACAATCATACCGTCCAGTCGGTTTCTTCCCATCATGTCCTCGCC
CCCTCCCCGCTCGCGGCGCAAAGCGCCCGACAGCGTGCGCCAGTCATTGCTGCACGCCAC
CATTGCCGTGATTGGCCAGCACGGGCTGGCGGCACTGACCGTGCAGGATGTCGCGCGCGT
GGCCGGGGTCAGCAAGGGCGCGTTGTTCCACCATTTCAGCAGCAAGCAGGCACTGGTCGA
TGAAGCCATCGGCGCACTCATCGGCGAATTCGAGGCGCGTGTGCGCGCGCTCCTGCAGGA
CGGCACGCCCGGCCACGGCTGCTTCAGCCGCGCCTATGTGCGGGCCAACTTCGAGCACCT
GCTGCAGCAGGAACAGGACAACGACATCGGCCTGACCCTGGGCAACCTGATGGAGCCGGC
CCTGCTGGCGCACTGGCGCGACTGGAAGCGCGCGATGCTGGCCGAGTTCCCCGGCGAAGC
CGGCGATCCGCGCCTGTACGCGGCACGCTGCGCGGCCGATGGCTATTGGGCCGCCGCCTA
TGGTCGGCCGCTGGACGAAGCAGAGCGCCTCAATGCGCTGGCGATGGCCGAGCAGGCCCT
CAAGCTGTGCGACCCGCAGTGACCCGGAGCCCGCGATGAACCCCTATATCTACCTGGCCG
CCGCCATCGTGCTGGAAGTGATTGCCACGTCGCTGCTGAAGGCCTCGGACGGCATGAGCC
GGCTGTGGCCGACACTGGGCGCGCTGGTCGGCTACGGGCTGTGCTTCTACCTGCTGTCGG
TCACCATGAAGTCGGTGCCGACCGGCATCGCCTATGCGATCTGGTCCGGCGTCGGCATCT
TGCTGATCTCGCTGATCGGCCTGGTGGTGTTCAAGCAGCGGCTGGATGCAGCTGCGCTGG
CCGGCATCGCGCTGATCTGCGCCGGCGTGCTGGTGATCAACCTGTTCTCGCGCAGCAGCG
CGCACTGAACACGCTGCTGCGCGACAGGTGCTAGCTGACCTTCTTCGCCACGCTCATGCC
GATCAGGAACAGCACCACGGCAATGATGATGCCGGCCCAGAACAGGAACTTGGCGATGCC
CACAGCGGCACCGGCGATGCCGCCGAAGCCCAGCACGCCGGCGATGATGCCGATGATGGC
GAAAATGATGGCCCACTTGATCATGTCAGTCCTTACCCCGCAGGGAACGCAAACGGTGTG
ATCAGGCTAGGCCGCAGCCGATGCGGCAGTCGTGAAAAGGCCGCGTGTGCGGCGTGAATC
AGCGCGGCCGGAAGCGCAGCAGCGCCACCGCGAAGGCCAGGAACACGCTTCCCACCAGCC
GCTCGAACCAGCGCCGTGCGAATGGCTTTGCAAGCCAACGACGCAGGCCGTGGCCACCGG
CGGCGTACATCACGTACCAGAACAGTTCGCAGGCCGCGAAGGTCGCCACCAGCACGCTGT
ACTGCACGGCCTGGCTACGCGACGGATCAACGAACTGCGGCAGGAACGCCGCGGCGAACA
ACAACAGTTTGGGGTTGCTCAAGCCAACCCACAGGCCGCCACGGAATACCGTCGCTGCGC
CATGTACCGGCGCCAGTGTGACCTCGGCAGCATCGGCCACCGCGGGTGCCGGACGGCAAC
TGTCACGCCACGCCTTGATGCCAAGCCAGGCCAGGTAGGCCACACCGAGATAGCGCAGCA
CTTCGAACAGCATCGGCGAGGAGTGCAGCAACGCGCTCAGGCCCGCAGCGGATGCGGCCA
GCACCAGCAGCATCGCCAGCAGGCAGCCGGCCATGGCCGGCACGCTGCCACGGAACCCCA
GCCCGACGCTGCGCCCGAGGATGTGCAGCATGTTCGGCCCGGGCGTCCCGCACAGCACGA
AGACCGTGGCCAGGAACCACCACCAGGTATGCAGGGCCATTGCCGGTTTCCACTTCAGAA
GACGGCACCAGCATAGGGCACCCATGCAGGACGCGGCACATACAGCGGGCGGTGGATGCG
ACGGTTACAGATGCCGGCGCCCGTGCACGGCAGCGCCACTGCCATCTGTGCTGCAATGGC
CGTCTCTGGCTTGGAGCAGTGCATGAAGACCCTTGGCCTGATCGGCGGCATGAGCTGGGA
AAGCTCGGCGCAGTACTACCGGCTCATCAACGAGGCGGTGCGGCATCGCCTCGGTGGCGC
GCATTCGGCGCAACTGCTGCTGTGGTCGGTGGATTTCGCCGGCATCAAGCAGCTGCAGCA
CGACGGCCAATGGGATCTGCTGGGCAACCACATGCTTGATGCTGCACGGCGGCTGCAGGC
CGGTGGCGCCGAGCTGCTGGTGATCTGCACCAACACCATGCACACGCTGGCCGGCCGGAT
CGAAGCCGGATGCCCGCTGCCCCTGCTGCATATCGCCGACCCGACCGCCGCGGCGATCCT
GCAGGCCGGCATCCGCAAGGTGGGACTGCTCGGCACCGCCTTCACCATGGAGCAGGCGTT
CTACCGCGACCGGCTGCAGGACCGCTTCGGGCTGGAGGTACTGGTTCCGGAGGCCGATGA
TCGCCGCAGCGTGCACGACATCATCTACCAGGAGCTGATCTGCGGCCTGGTCAGCGAGCA
TTCGCGGCAGGCATACGCCGGCGTGATCGCGCGCCTGGTTGCACGCGGCGCCGAAGCGAT
CATCCTCGGCTGTACCGAAATCATGTTGCTGGTCCGCGCCGAGGACAGCCCGGTGCCGCT
GTTCGACACCACCACCCTGCACGCCCTGGCGGCGGTGGATGCGGCACTGGCCTGACCCTG
CGCGCTGTCAGTCTTCGCCCTGCACTTCCAGTGCGGTGATCAACCAGTCGACCACGGCCT
GCGAATCACACAGGAAGAAGATGGCATCGCCCGAACGCGCCTCGGTCAGCAGCCGATAGA
CGGTAATCGCCACTGCCGACTGGTTGGCGATGAACACCTCCGGGCTGCGCGGTCCCTCGC
TGTGGCCGGCCACGGCATGCAGCGCCTTGCGCGCAGCCACGGTGGCGGGCGGGTCCGCGC
TGCGGGCCAGTTCCGGCCCGCGCAGGCCCCACGCAATGAACACATGCTTGCCCTTGAACG
TGGTGTCCAGGACACGCACCTGCCCGGCCTCTGCGCCAGCCGAGCGATGAATGACGGTAC
TGCTGATCAACGCAACCCCCTGTGGTCGTCGTGGTCCGCGCATCCTCCTCCACACGCCGG
CTGCACGCCAGTGACGGCAGCCACAGGCTGGGCCGGCAAGCGTGGGAGAGATGTAAGAAG
GTGTAAGCCGATGCGATCGGATGTGCCGCGATGATAAGGGATGTAAGGCTCTGCATGGGC
CGGTGCACACTACTAAATCCCCACTGAGCCAACGCCGGAACGATCCGTTCCGATGGCCCC
GGGCTGGTCCATTCTTGCGGCCCGTTCCCCTGCCGAGGCCCCCCATGACCCATCGCCTGC
TGCTGCCGATTGCCCTCCCCACCCTGGCCCTGCTGCTGGCCGCCACCACGGTGGCCGCCC
AGGATTACGACAGCGATCCCATTGCGCCGCTGCGCTGCGAATCGCAGTTCAACAAGACCC
AGCAGTGCCCGATCGAAGGCCGCATGCGCCTGGCCAGGCAGCTGTCGGTCACCCGCTGCG
TAGAGGACCAGAACTGGGGCCAGAGCCGCCGCATGCTCTGGGTCACCGACGGCTGTCGCG
CCGAGTTCGTGGCCGACGGACAGGGACGCGGCCGCTGGCCGGGGCGCGGCCGGGACCGTG
ACCGTGACCGCGATGACGATGGCGAGCGCCTGGTCTGCGAGTCCTACGAGCAGAAGGACA
AGGAATGCCGCATCCGTGTGCGCCACGAGGTACGCCTGGTCAAGCAGAAGTCGGTGACAC
CGTGCGTCGAGGATCGCAACTGGGGCTGGGACCGCCGCGGCGTGTGGGTCAGCGACGGCT
GCCGTGCCGAGTTCCGTGTGTATTGACTGCCGACCACACGCTGGCTGTGGCGGATGCGCA
GACACGGCCGACGCGATCGATAGACTGGGCGCACCCAGCCCAGGAGCCTTCGATGGTGCC
GCCCGATCCCTCCTCGACGATGTTGCACATCCGCGAGGCAATGCCTGCCGACGTTTCCGC
GTTGATCGCGCTCGACAGCGTTGCGGTCCACGATCCGCAACGCGCACGGCAGATCAGCGA
CTGGCAGGCCCGTGGTGGCATGCACGTGGCCGAATGGGCCGGCCAGCTGGCCGGTTACCT
GGTCATCCACCATCACTTCTTCGGCGAAGCCTTCGTCGAGATGCTGATGGTGGCGCGCGA
ACAACGCAGCCAGGGCGTCGGCGCCGCCCTGCTGCGCCATGCCATCGCGCTGCACGGCCA
CGGCAGGCTGTTCACTTCGACCAATGCTTCCAATACCGGCATGCAACGCCTGCTCGCCGC
TTCGGGTTTCATCGACAGCGGCATCGTGCACGGATTGGACGAAGGCGATCCGGAGCTGCT
CTACCGCTTTGCCGGCAGCTGATCGAGATACGTGGCCACCTTGGCGTCCAGCAGGTCCAT
CAACAGCGGATCCATGCAGCGATAGTCGTCGGGGATATCCAGGCAATGCAGGCGCTTGTA
TTCCAGCAGGCGCGCATAGGCGGCCTGCAGGCGATGCTGGTGCTTGGCCTCCATCACGAA
AATGACATCGGCCCAGCGGATATCCGCCGGGCCGATGAGGCGTCGTGCATGCGGGCTGGT
GCCGGCCGACAGCGCAGCGAAGCCGGGTCGCCGTCGCCACATGGCTTCGGCGGTCGGGCT
GCGCAGCTGGTTGCGGCTGCAGACGAACAGCAGGTTGATCATTCCTGTTCCTGCAGTTGG
CGGGCGCTGAGGACCGGATAGGTGAAGCCCAGCTGGCGTGCGCGCGCGAGCTTGGCATCG
CGCGTATACAGCAGCTTCCAGTTCTTCTCGGGCTTGTAGCTGTAGGCGGTCGTGGCGCGG
TCGCCACCACGGTTGCGAGCCTGGCTGCGACGCCAGGCACGGTTTCTTGCAGAATCCATG
ATGTGTTCTCGTGAGTACCGGGTTCAGCAGCCGCGGTAGTACGAGTGGCGCGCAGCATAC
ACCGCACGCACAAAAAAGCCCACGCATCGCTGCGCGGGCTTCTTGATTCATCACAGTGGT
CGGGACGGCCGGATTCGAACCGACGACCCTCTGCCCCCCAGGCAGATGCGCTACCAGGCT
GCGCTACGCCCCGACTGATGCTGCGATGTGCCCGCCACTGCGGCGGGCCGTGAAGTATAG
CGGATTACGATGGAAATGGGATCAGCGGCGCAGCAACTGCAGCACTTCTTCCAGCTCCAT
GCGCACCTGCTTGATGATCTGATTGCTCAGCGCCGATTCCTCGCGGGCATCGGGGCCGTC
CAGACGCAGGCGTGCACCACCGATCGTGTAGCCCTGTTCGTACAGCAGGCTGCGGATCTG
CCGCACCATCAGCACGTCGTGGCGCTGGTAGTAGCGGCGGTTGCCTCGGCGCTTGGCCGG
CTCAAGGCTGGGAAACTCGGTTTCCCAGTAGCGCAGGACATGCGGCTTGACGTCGCACAG
CTCACTGACTTCACCAATGGTGAAGTAGCGCTTGGCCGGGATCGGCGGTAGTTCGCGGTT
ACTGCCCGGATCCAGCATAAGCTTCCACCCTCTCCTTGAGCTTCTGGCCCGGACGGAAGG
TGACCACCGTACGGGCGGAAATCGGAATTTCCTCGCCGGTCTTGGGGTTGCGACCCGGGC
GCTGGTTCTTGCGCCGCAGATCGAAATTACCGAAGCCCGACAGCTTCACCTGACGTCCCT
GTTCCAATGCTTCACGCAGCACATCGAAAAACGCGTCGACGAATTCCTTGGCTTCCCGCT
TGTTCAGACCGACTTCGTCGAACAGCTTTTCCGCCATCTCCGCCTTGGTCAATGCCATTG
CCTGCTACCCCCGAGTGCTGCCCGCTCAGCCGCGGATCCGGGCGTGGTGTTCACGCTCGA
TGGCAGTGACCGCCTCGGCCACCACCGCATCCACGTCGCGGTCCGTCAGAGTGCGCGACT
TGTCCTGCAAAATCAAGCCCATAGCGAGACTCTTGAATCCCGGCTCGACGCCCTGGCCGA
CGTAACGGTCGAACAGGTTCAGGTCGCGCAGCAGCGGGCCGGCGGCCTGGCGGACGGTGG
CCGCCAGATCGGCCCAGGCCACCTGTTCAGGCACCAGGAACGCCAGGTCGCGACGCACCG
CCGGGAAGCGCGACAGCTCGCCGGCGCGCGGCAGTCGGCGGGCGGTCAGCGGCTCCAGGT
CCAGCTCGAAGGCGTAGACGTCGGCTTCGATATCCATCGCCCGGGTCAGTCGCGGGTGGA
TCTGGCCGATCCAGCCGATCGCCACGCCATCGCGGAACACCTCGGCCGAACGCGCCGGGT
GGCCGTAGGCGCGGACGGACGGGCGGAACTCCAGTTGCGCGCCACTGGCGGCCGCCAGCG
ATTCCAGGTCGCCCTTCAGGTCATGGAAGTCGACCTTGCGGGTCGGCAGGCCCCACTGCA
CCGCCTGCGCCTCACCGCAGACCGCAGCGGCCACGCGCGGGGTTTCCAGCGGTGCCGGCT
GGCCGTCTCCGGCCTGCTGGGCGAACACGCGGCCGAGCTCGAACAGGCGCACGCGGCCCA
ACTGGCGGGCGGCGTTGCGGCCCAACGTGGCGACCAGGCCCGGCAGCAGCGACGGGCGCA
TCACCGCCAGTTCGGCCGACAGCGGGTTGGCCAGCGGCACCAGGCCGTCGCGCAGCTGCC
ACTGGGTCAGCAGCGCGTCGTCGACGAAGGCGAAATTGACGGTTTCCTGCTGGTCACGGG
CGATCAGCTGGCGGCGCACGCTCAGCGCGTCCAGCTGGGTCTCGCTCGGCATCGCCACGC
GCGAGGCACCGCCCGGCAGCGTGGTCGGGATCTGCTCGTAACCGTGGATGCGGGCCAGCT
CTTCGATCAGGTCTTCTTCGATGGCGATGTCGAAGCGGCGGCTCGGCGCGACCACCTGCC
AGCCGTCGGCGGCGGCGACCACGTCCATGCCCAGCGCGCGCAGGATGCGCTCGACTTCCG
CATCGTCGATGGTGATGCCGAGCACGCGGGTGATGCGGGCGCGGCGCAGCACGATGGTCG
CTGGCTGCGGCAGATCGGCTTCACGCACGGCCTCGGTGACCGGTGCCGGGGTACCGCCGG
CCAGGTCCAGCACCAGGCGGGTGGCGTACTCGATCGCGGTGCGCGGCAGCGCCGGATCGA
CGCCGCGCTCGAAGCGATGGCCGGCATCGGTGTGCAGGCCAAGCTTGCGGCCACGACCCA
TGATCGCGGCCGGCGCGAAGTGCGCGGCTTCCAGGAACACGGCGGTGGTCGCGTCGGTGA
CGCGGGTGTCGAAGCCGCCCATCAGGCCGGCCAGGCCGACCGCGCGGTCAGCGTCGGTAA
CCACCAGGAAGCTGTCGTCCAGCGCAGCATCGCGGCCGTCCAGCAGCTTCAGCGTCTCGC
CCGCGCGCGAACGCCGCACGGCGATGCTGCCCTGCAGGGTGCCCAGGTCGTAGGCGTGCA
TCGGCTGGCCCAGCTCCAGCATCACATACTGGGTGATGTCGACCAGCAGCGAGACCGGAC
GCACGCCACTGCGGCGCAGGCGCTCGGCCATCCACAACGGGGTCTTGGCGGCAGCATTGA
CGCCTTCGATGACACGGCCCAGGTAACGCGGCGCTTCGGCGCCGGCGTCGAGCTGGATGC
TCAGCTCACGGCTGCCGACTGCCGGAATGGCGTCGGCAGCGAAGTCCAGCACTTCACTGC
GGGTGGCGGCGGCGACGTCGTAGGCGATGCCGCGCAGGCTGAAGCAGTCGGCGCGGTTCG
GGGTCAGCTTGATCTCGATGCTGGCATCCGGCAGGCCCAGGTACTCGACCAGGGTCTGGC
CGACCGGTGCGTCGTCGGGCAGTTCCAGCAGGCCGGAAGCATCGTTGTCCAGGCCCAGTT
CCTTGGCCGAGCACAGCATGCCGTTGGACTCGACGCCACGCAGCTTGGCCGGCTTGATCT
TCAGCTCGCCGATCTGCGCACCGACCATCGCCAGCGGCGCGACCAGGCCCGGGCGCGCGT
TCGGGGCGCCGCACACGATCTGCAGCAGTTCGCCCTGCCCGGCATCAACCCTGCACACCT
GCAGGCGATCCGCTTCCGGATGGCGCACCGCGTCGACGATGCGTGCCACGACCACGTGGT
CGAGGCCTTCGCCCAGCGCGGTCACGTCTTCCACTTCCAGGCCGATGGCGGTCAGCACTG
CACTCAGTTCATCGCGCGAAGCGCCGGTCGGGACGTGGCTGCGCAGCCAGTTTTCGGAGA
ATTTCATGGTGTCATCCTGGTGGGCCCGGCGCATGCGCCTGGGCCTGCGAATTTGGGAGC
AGCCGAGCATGGCTCGGCCCTACACGGTTGCGGCTTACGCGAACTGTTTCAGGAACCGCA
CGTCGTTCTCGAAGAACGCACGCAGGTCGTTGACGCCGTAGCGCAGCATTGCAAAGCGCT
CCACGCCCATGCCGAAGGCGAAGCCGGTGTAGCGCTCCGGGTCGATGCCGACGTTGCGCA
GCACGTTCGGATGGACCATGCCGCAGCCGAGCACTTCCAGCCAGCGGGTGCTGCCATCGG
GCTGCTGCCAGGCGATGTCCACTTCCGCGCCCGGCTCAACGAACGGGAAATAGCTGGGGC
GGAAGCGCATTTCGAAATCGCGCTCGAAGAAGGCGCGCACGAACTCGGCCAGCGTGCCCT
TCAGGTCGGCGAAGGTCGAATGCTCGTCCACCAGTAGGCCTTCCACCTGATGGAACATCG
GCGAATGGGTCTGGTCGCTGTCGCTGCGGTACACCTTCCCGGCGGCGATCATGCGCAGCG
GCGGCGCGTGGTCACCCATGTAGCGCACCTGCACGCCGGAGGTGTGCGTGCGCAGCAGGC
GGCCGTCGCCGAAGTAGAAGGTGTCGTGCATGGCGCGCGCCGGATGGTGCGGCGGGAAGT
TCAGCGCCTCGAAGTTGTGCCAGTCGTCCTCGATCTCCGGCCCTTCCGACAGCTCGTAGC
CCAGCCGGCCGAAGATGCCGGTGATGCGCTCCAGGGTGCGGGTGATCGGATGCAGGCCGG
CGCGGTCGCCGTTGCGACCCGGCAGGGTGATGTCGATGGCTTCGGCGGCCAGGCGTGCAT
CCAGTGCCGCATCTTCCAGCAGCGCCTTGCGCTCGCCGAGCGCGCGGGTCAGCGCGTCGC
GGGCCTGGTTGATCGCTTCACCGGCGGCCTTGCGCTCGTCGGCCGGCAGGGCGCCGAGCT
GCTTGAGCTGCGAGGTGATGCTGCCACTCTTGCCAAGCAGGGCCACGCGCAGCTGTTCCA
GCACGTCGGGGCTCTGTGCGGCGGCCACATCGGCCAGCGCCTGGGTGGTGAGGGATTGGA
TGTCGCTCATGGGGGGCCGGAACTCCAGTCGATCTGCCATCGCGATGCGCGAAGGGCCGA
CCCCTGTCGCCACCGCCGTCCCCGCGCTGCCGCCATGGCCTCGCCGGGACCCAAAAAAGA
ATGGGGAAGGACTTGCGCCCTTCCCCATGCATTGCCTTGACCTGACACCGTTCCGGATGA
ACGGTTACGGCATCGGGAAGGACTTATGCCGCCAGCGCGCCCTTGGCCTTTTCGGCCAGC
GCAGCAAAACCGGCTGCGTCGTGCACGGCGATGTCAGCCAGGACCTTGCGGTCCAGGGTG
ATGCCGGCCTTCAGCAGACCGTTCATGAAGCGGCTGTAGCTCAGGCCGTTGATGCGGGCA
GCCGCATTGATACGGGTGATCCACAGCGAACGGAAGTTGCGCTTCTTCTGCTTACGGCCG
ATGTAGGCGTACTGCTGTGCCTTGATGACCGCCTGCTTGGCGACGCGGAAGACCTTGCGG
CGGGCGTTGTAATAGCCCTTGGCGAGATCCAGAATCTTCTTGTGGCGGCGACGCGCCTGT
ACGCCACGCTTAACTCGTGCCATTTTTCAGTTCCTCAGAGGTAAGGGAGCATGCGGTCCA
GACGGCCTGCGTCTTCTGCACGGACATGGCCCGTCTGACGCAGATTACGCTTACGCTTGG
TCGCTTTCTTCGTGAGGATGTGGCTACGGTTGGCGTGGCCGCACTTGTACTTGCCCGAGG
CGGTCTTGCGGAAACGCTTGGCCGCTGCCCGGTTGGTCTTGATCTTGGGCATTGCAATGT
CCTTGATGGGATTTGACCCTGGTTTCTGACTGATCTGGCGGCGGCCTGGGCCGCTCTTTC
CGTCCTGCCATGATCGGCGTACGACCCGTCCTGGGTGGGTCGAGCCGGGCATGATACAGG
CAAAACCGCCCTGCCACCAGCCCCAGCACCTCTTGCGCCGGCATTTCACCGGCATCCTGC
AAAAGCAAAGGGACGCCAGTGGCGTCCCCTTATCCTGAACCATTCAGCCAGGCGCCCCGG
AAGGCGGCCCGTCAGGCCTCAGGTCTTCTTCTTCGGCGCGATCATCATGACCATCTGACG
CCCTTCCAGGCGCGGACGGGATTCAATGACGATGTCCTCGCCCAGATCGGTCTCGATCCG
GTTGGCCATTTCGCGACCCAGTTCCTGGTGGCTCATTTCACGGCCACGGAAACGGATGTT
GACCTTGATCTTGTCGCCTTCTTCAAGGAACCCGCGCATCTTGCGCAGCTTGATCTGGTA
GTCGCCCTCGTCCGTGACCGGACGGAACTTCACTTCCTTGATCTCGACCTGCTTGGTCTT
CTTCTTGGCCTCGCTGGCCTTCTTCTGCGCTTCGAACTTGAACTTGCCGAAGTCCATGAT
CTTGCAGACCGGCGGATCGGCCTGCGGCTGGATTTCGACCAGGTCCAGGCCTTCATCTTC
GGCCATGGACAGCGCTTCGTCGCGCGACAACACGCCGATCATTTCTCCGTCACTGCCGAT
CACGCGGACGCGCGGCACACGGATTTCCTGATTCTTGCGGTTCTGTTTGTTGTCAGGGGT
GCTGATATTACGTTCTCCCAAGGGTATCGAACCGGTCCGGGTGCCTGTGCCCCCGGACCG
GACCTTTGCTTACGCGCCCTCGGCCTGGAGCCGCTCGATGAAGGCCTGCAGGCTCATGCT
GCCCAGGTCTTCGCCAGAACGCGTACGCACCGCCACAGCCCCATTTTCCTTCTCGCGGTC
ACCAATGACCAGCAGGTAGGGCACGCGCTGCAACGTATGCTCGCGGATTTTATAGCCGAT
CTTCTCGTTACGCAAATCCGAGCTGACGCGGAAGCCTTGCTCCGCAAGGGTTTTGGTCAC
GCCCGAGACGTAGTCGGCCTGGGCGTCGGTGATGTTGGCCACCACCACCTGGGTCGGCGC
CAGCCAGGCCGGGAACTGGCCGGCATGGTGCTCGATCAGGATGCCCAGGAAGCGCTCCAT
CGAGCCGACGATGGCGCGATGCAGCATGACCGGGTGCTTCTTCTGGCTGTTCTCGTCCAC
GTACTCGGCGCCCAGGCGGCCCGGCATCATGAAGTCGACCTGCATGGTGCCCAGCTGCCA
GGTACGGCCGATGGCGTCCTTCAGGTGGTACTCGATCTTCGGGCCGTAGAAGGCGCCCTC
GCCCGGCAGCTCCTGCCATTCCACGCCACAGGCGGACAGCGCCGAACGCAGTGCGCCCTC
GGCCTTGTCCCAGGTGGCGTCGTCGCCCAGGCGCGATTCCGGACGCAGCGCGATCTTGAT
CTGGATCTCGTCGAAGCCGAAGTGCTGGTAGACCGCCAGCGCCTGCTGGTGGAACGCGGT
CACTTCCGATTCGATCTGGCTCTCGGTGCAGAACACATGGCCGTCGTCCTGGGTGAAACC
ACGCACGCGCAGGATGCCGTGCAGCGCGCCGGACGGCTCGTTGCGGTGGCAGGAACCGAA
CTCACCGTAGCGGATCGGCAGGTCGCGGTAGCTGTGCAGGCCCTGGTTGAACACCTGGAT
GTGGCCCGGGCAGTTCATCGGCTTGACCGCGTAGGTGCGCTTCTCCGACTCGGTGAAGAA
CATGTTGTCCTGGTAGTTGTCCCAGTGGCCGGACTTCTTCCACAGGCTCACGTCCAGGAT
CTGCGGGCAGCGCACTTCGCCGTAGCCGCTGCTGCGGTAGACCTTGCGCATGTACTGCTC
GACCACCTGCCACAACGCCCAGCCCTTCGGGTGCCAGAACACCAGGCCCGGCGCCTCTTC
CTGCAGGTGGAACAGGTCCTGCTGCTTGCCGATGCGGCGGTGGTCGCGCATCTCGGCTTC
CTCGATGCGCTTGATGTACGCCTCGAGCTGCTTCTTGTCGGCCCAGGCGGTGCCGTAGAT
GCGCTGCAGCTGTTCGTTCTGCGCATCGCCGCGCCAGTAGGCGCCGGAGATGCGGGTCAG
CTTGAAGGCCTTCAGGAAGCGCGTGTTCGGCACGTGCGGGCCGCGGCACATGTCCACGTA
TTCCTGGTGGTAGTACATGCCCATCGCCTGGATGTCGTCGGACATGTCCTCGATCAGGCG
CAGCTTGTAGTCCTCGCCACGGGCCTTGAAGATCTCGATCACTTCGGCGCGCGGCGTCAT
CTTCTTGATGACGTCGTAATCCTGGGCGATCAGCTCACCCATGCGCTTCTCGATCGCGGC
CATGTCGTCCGGGGTGAACGGGCGCTCGGAATAGATGTCGTAGTAGAAGCCCTCGGCGAT
CACCGGGCCGATCACCATCTTCACGTCCGGGTACAGCTGCTTGACGGCGTGGCCGACCAG
ATGGGCGCAGGAGTGGCGGATGATCTCCACGCCCTCCTCGTCCTTGGCGGTGATGATGCG
CAGGCTGGCATCGTGGTCGATGACGTCACTGGCATCGACCAGCACGCCATCGACCGAGCC
GGCGATGGTGGCCTTGGCCAGGCCGGCACCGATCGACTGGGCGACGTCCATGACGCTGAC
GGGGTTTTCGAACTCGCGGCGGCTGCCGTCGGGAAGGGTAATGTTGATCATCGCATTGGC
TTCGTGCGGGGCCCGCTGGGCGGGCTGGAAAGCGTTCCCGGGCCATTGCCCGGGCAATAA
AAAAGCGCCGCGAGGGCGCCTGGAACACAGGGCCTTCGGGGGCAGGTCAACAGTGGGCGG
TGGTAGTGCTCATGTCGCACGCTCGGCCGGCGCTGGGCGCGGGCCACCTTGTTCCAGTCA
GGGTTCTGCGACGATCTTAAACCAGCACACCGGAAAGCCCAAGGCCTACCGTACGGTCCG
CTGAATGGTCCTCGCTGGCGGCGTGAAAACGCAATGATTACCATGTCCGCGCAGCCCGCC
CCGTGCCAGCCTGCCCGCTTCCCCCCAGGACCTCGTGATGCGCCACCCGCTCCGACCGGC
TCCCGCCGGCCCCGCCCGTGCCCCGCGTTCGCTGGCCCGCTGCCATGGCGGCCGCCCGCG
ATGATCACCGTCGGCCTTTCCACGCTGGGCTTCTGCAGCCTGGGCATGCTGGCAGCGATG
TTCTCGGCACTGGCCTTCTATGCCGCCTCGCCGCACTGCCGCTGGCCCCGCCTGCGCCGC
GCCGGCCGCCTCGGCCGCCAGATCGGCCTGGTCGCCGCCGCGGCCGCATTGTGGCTGTGG
ATGGCCGAACTCGGCTTTGCCGCTGGCCTGGTGGCGATGCTGTGCACCTGGATGCTGGCC
GCGATGCTGCTGCCGGCACTGGCCGCCTGGCATCGCCCGGGCACGGAGTCGCCCTGATGT
GGCCGCGCGCCTTCGCCGGCATCGTGGCCGGCTTCTTGCTGGCCGCGGCCGCGACCGGGC
TGGTGACGTGGTTGCCGCCGGGCCCCTGGCAGAACGCGCTGGTGCCCAGCCTGATCACGT
TCATCCCGCTGTGGATGCTGGCTGCCCTGTGGGCGTTCAGCTTCCGCAGCGCGCTGCGCG
CCTGGGTGACACTGGCCGGCAGCGCTGCGGCCGGCTTCGCCGTGCTGACGCTGCTGCGCC
TGACCGGCGCGGTGCAATGAGACTCCCCCCATGAAGTTCAGCTCGCAGACCCTGCGTACG
TTCACCACCCTGCACACCTGGGTCGGCCTGGTTGCCGGCTTCGGCCTGTTCGTGGCCTTC
TACGCGGGTGCGCTGACCCTGTTCCACCACGACCTGCCGCTGTGGCAGACGCCCGGTGCA
GCCACCGCGTTGCCGGCGGGCCTGGACGACGCACAGTACCTGCTGGAAGACGTGCTGGCG
GCACACCCGGAGGCCCGCCGCCACGTCGGCATGACGTTCCCCGGCGCCGAACATCCGCAA
CCCCTGGCCTACTGGCAGGCCGACGACGGCAGCTGGCGCTATGCCTGGCCGGGCCAGATC
GCCGGCAGCCCGACGCCGCCACAGACCGGGCTGGCCGAACTGGTCAACGAACTGCACTAC
AGCCTCGGCCTGCCGGTGGCCGGCATCTACGTGATGGGCATCGTCAGCCTGCTGTATGGC
ATGGCGCTGCTGAGCGGCCTGGTGATCCACCTGCCGAAGCTGTTCGGCGACCTGTTCGCG
CTGCGGCCGGGCCGCAACCTGAAGCAGCTGTGGCAGGACGCGCACAACGTGATCGGGGTG
CTCAGCCTGCCCTTCCACCTGATGTTCGCGGTCACGGGCGCCCTGCTGTGCCTGGTGTTC
GTGCAGATGGCCCTGCTCAATCCACTGATCTACGACGGCAAGGCCCTGCAGGCGGTACCG
ACTGCAATGGACACCGCGCCGGTGCGCGACGCCAGTGGCATCCCGGCACCGCCGGGCAGC
CTGCGCCTGCTGCATGCGCGCGCGCTTGAAGTAGCACGCGCACAGGGCGTGGCCAACTTC
GAGCCGGCCTACCTGAAGCTGGCCAACGCCGGCGATGCCAGCGCCACGATCGAGATCACG
GGCGAATCCACCGGCACACTCGGGCCGCTCGGTTCGGTGGCCTTGGACGTGGCCACCGGC
AACGTCCTGGCCTCCCAGCTGCCGGGCCAGCGCGATGCCAACCACGCCACGCTCAGCGCC
GCCTATGCCCTGCACTTCGGCGAGTTCGGCAACGGCGTGGTGGTCTGGCTGTACTTCCTG
CTCGGCCTCGGCGGTGCGTTCCTGTTCTACTCCGGTAACCTGTTGTGGATCGAGTCGCGG
CGCAAGCGTCGCCAGCCGCAACAGCCGCGTGCCGGGGTGAACATGGCACGGGCCACGGTT
GGCGTGTGCATCGGCCTGTGCGTGGCGATCTCGGTCGCTTTCATCACCGCGCTGGTGCTG
GAGCGGTTGGCACCGTCGGCGGTCGACCATGGCATCCGCTGGGCCTGCTTCGGCAGCTGG
GCAGCCTGTGCGCTGTGGGCTGCACTGCGCCGCCCCGCGCAGGCGGCGCGCGAGCTGCTG
TGGGCCGCAGCGCTCAGCACTGCACTGGTGCCGGTCCTGCACGGCGCACTCAATGGTGAC
TGGCTGTGGCGCGCCGCCGCGCGTGGCCATTGGCCGCTGTTCTGGGTCGATGCCATCGCG
CTGGCCATGGCCTTCGGCTTCGCTCGCCTGGCCGTCGCCAGCCAGCGCCGCGCCCGCAAC
GGCGACCCCAACAGCGTCTGGGCCAACTAAGCCTTCACCGGGCATGGCCCGGCGCTACCG
CTGCGGGTGTTCTTCGCCCGGGTAACGACTCACTTCGATCAGGTTGCCATCCGGGTCGCG
GAAGTACACCGATTCGATCGGTCCCAGCGCACCGGTACGTATGGCCGGCCCCTCCTCCAC
CGCGATGGCCTGCGCCTGCAGGTGCGCCAGCACATCGACCATTGCCGTATGCGTGACCAG
GCACAGATCGGCACTGCCCGGCGTGGGTCGCAGCGCATGCGGCTGCAGTGGCGCGCTGGC
CGGATGCAGGTTGATCTTCTGCTGGCCGAACTGCAGCGCGGTACGGCCAGCGCCGAAGCG
CACGACCTGCATGCCGAGCACGCGCTGGTAGAAGTCACAGCTGCGTTCGATGTCGGCGAC
GGTGAGGACCAGGTGGTCCAGGCGTTCGAGATGGATCATGCCCAAAGCGTAGCGCCGCCG
GCGTCGTCGCAATGTGCGGTGTCGGGTCGATGGCGTTGCCGCCTGGCGCCGGGCATGGCC
CGGCGCCACCAGTGACTCAATCGCCGATGCGCGCCTTCTGCCACGGGCCGAGCATCGCGT
TGAGCAGGCTGGCCTGCTCGTCGTCGCCGGTCAGCTCCCACATGAACACCCCGGCCAGGC
CCTGCTCACGGGCGAACCGGGCACGCAGGCCGATCGAGCGCGGGTCTTCATAGCTGATGA
AGATCTTCTGCACGGCGTTGTACAGCCACGGGCTCTGCGCCTGCGTCTGCCAGTGCTTCA
CCCAACCCGGCTGGTCGAGATAGCGCGCCTTGATCACCCGCCAGTCGCCGGCGTCGGCCG
GTGCGCTGTAGGGCTGATACAGGCCATCCGGCGCATCGCCGGTGACCTTGAAGCCGCGCC
CATAGAACGGCACGCCCAGCACCAGCTTGTCGGCCGGCACACCGTGCTCGCGGTAGTACT
GCACCGCGCCGGCCACGTTGTTCCAGCGCCGCAGCTCCGGCGCCAGCGGATCGGCCGGCA
CTTCATGCAGGGGCGCATTGAAGGTCGACACCGATGAGAAGCCGGTGCCCATGTCATAGC
TCATCAGGTTGATGAAATCGAACACCTTGGCCAGCGCCGGCAGGTCGTAGCTCGCCGCCG
GATCATAGGGGCCATCGGTCTGCAGGCGACCGGCGGCCAGCGCGGCGCTCAGCAGCATTG
GCTGCCCCACCTTGCGCCCGTGCGCGTCGAGTGCCACGCGGAACGCCTGCGCGAGCCTGG
TCAGGTTGGCGCGATCCTGCGGGCGATGCGCCAGCTCCTTCGGCCCGCCACTGACCGGGA
ACTCCCAGTCGATATCCACGCCATCGAAGCTGCCGGCATGGTGATCGAAGAACAGTGCCA
TGCATGAGTCCACCAGGCGCTTGCGGCTGGCCTCGGTCAACGCTGCATCGGAGAACCCAC
CCGCACCCCAGCCACCGATCGAAATCAGCGTGCGCAGGTGCGGATGCGCCTTCTTGAGCT
CGGCCAGCGCGGCGAAGTTCTTCGGCGCTTCCGCGCCGACCGCGCAGCGGCCGTCCTCGA
TGGTGGAGAACGCATAGAACAGATGGGTCAGGCGCTCGGCGGGAATGCTCGACACCGGAT
AGCGCTCGGCCGAGCCGCCGGGGTAGTAGGCACCGAAGATCGGCGGCGGCGCCGGCGCGG
CGCGCGCAGCGATGGGCACGGCACCGGCAATCAGCACGGCAAGGACGGCCACGGTCTGGC
GGAACATGGGATCTCCCGGTTCGAAGGCGCCGCCACGTTAGCAAACCGATGTGGCTGCGG
GACGGTTGTCGCGGCATGTCGTCCCGTGGACAGGCGTGATCCGCGCAACCGTGACAGAAC
GATGGCCACGTGGCGGCGCTCACGCACTGCAGCAGGACATGCAGCGACCTGGATGAGCGG
CACTGCATGACATCAAGGCAAAGAAAAAGCGGGCCGAAGCCCGCTTTTTCATTTGCGGAA
GCGTGAGGACCGACGGTCCTCACCCACCGCACAATCAGCAGTACCGATTACTCGGCGCTG
ACGGCGTCGCCTTCTTCCACGGCCTTCATCGACAGGCGGATACGGCCCTGCTTGTCGACT
TCCAGCACCTTGACCTTGACCACATCGCCTTCCTTCAGCACGTCGCCGACCTTCTCGACG
CGATCGCTGGAGATCTGCGACACGTGGACCAGACCGTCCTTGCCCGGCAGGATCGTGACG
AACGCACCGAAGTCCATGATCTTGGCGACCTTGCCTTCGTAGATGCGGCCCGGCTCGACG
TCCGAGGTGATCTGCTCGATGCGGGCCTTGGCGGCCTGGGCAGCGATGGCATTGACCGAA
GCGATGACGATGGTGCCGTCATCCTGGATGTCGATCTGGGTGCCGGTTTCCTTGGTGATG
GCCTGGATGGTCGAGCCACCCTTGCCGATCACTTCGCGGATCTTGTCCGGGTGGATCTTG
ATGGTCAGCAGGCGCGGCGCGTAGTCCGACAGCTCTTCACGCGGAGCGGTCAGGCCGTGG
GCCATTTCGCCCAGGATGTGCAGACGACCAGCCTTGGCCTGCTGCAGAGCCTGCTTCATG
ATCTCTTCGGTGATGCCTTCGATCTTGATGTCCATCTGCAGGGCGGAAATGCCCTCAGCG
GTACCGGCCACCTTGAAGTCCATGTCGCCCAGGTGATCTTCGTCACCCAGGATGTCGGAC
AGGACGACGAAGCGCTCGCCTTCCTTGACCAGGCCCATGGCGATACCGGCCACCGGCGCC
TTCACCGGCACGCCGGCGTCCATCAGGGCCAGCGACGAGCCGCAGACCGATGCCATCGAC
GAGGAACCGTTCGACTCGGTGATTTCCGAGACGACGCGGATGGTGTACGGGAAGGATTCC
AGCGACGGCATGACAGCCAGCACGCCGCGCTTGGCCAGGCGACCGTGGCCGATTTCGCGG
CGCTTCGGGCCCATCATGCGGCCGCACTCACCCACCGAGAACGGAGGGAAGTTGTAGTGG
AACAGGAAGTTTTCCTTGTACTCACCGGCAACGGCGTCAATGACCTGGCCGTCACGGGCG
GTGCCCAGGGTGATGGTCACGATGGCCTGGGTTTCGCCACGGGTGAACAGCGAGGAACCG
TGGGTACGCGGCAGCACGCCGGTCTTCACCGTGATCGGGCGGACGGTGTCCAGCGCACGG
CCGTCGATACGGACCTTGGTGTCCAGCACCGAGTCACGCATGGTGCGGTACTCCAGTTCG
CCGAATTCCTTCGACAGCTCGGCCGGGTTCCAGCCTTCAGCGGCCACGCGACCAGCCAGG
GCTTCGAACACGTCCTTCTTGATCGCCGAGATGGCGTCGCGGCGCTGCAGCTTGTCACGC
ACCTGGAAGGCTTCGCCCAGGCGCGGGCCGATGGCTTCCTTCAGGGCGGAGATCAGCGCT
TCGTTCTTGGCCGGGGCTTCCCAGGTCGACGGCTTGGTGCCGGCTTCGACGGTCAGCTCG
TTGATCGCGTTGATGACCTTCTGCATTTCGCGGTGACCGAAGGTCACGGCGCCCAGCATC
ACTTCTTCGGACAGCAGCGCGGCTTCGGATTCAACCATCAGCACGGCGTTGGAGGTACCG
GCGACGACCAGCTCCAGCTGCGAGTCAGCCAGTTCGCTGACGGTCGGGTTCAGGATGTAC
TCGCCGTTCTTGTAACCGACCTTGGCCGCGCCGATCGGACCCATGAACGGGGTGCCAGCC
AGGGCCAGGGCAGCCGAAGCACCGATCAGGGCCGGGATGTCACCGTCCACGTCCGGGTTG
AGCGACATCACCGTGGCGATGATCTGCACTTCGTTCTTGTAGTCTTCCGGGAACAGCGGG
CGGATCGGACGGTCGATCAGACGCGAGATCAGGGTTTCCTTCTCGGTCGCACGGCCTTCG
CGCTTGAAGAAACCACCCGGGATACGGCCGCCGGCGTAGAACTTTTCCTGATAATCGACG
GTCAGCGGGAAGAAGTCCTGGCCTTCGCGCGCGCTCTTGGCGGCGACGGCGGTGACCAGC
AGTACGGTGTCGTCCATCTTGACGATGACGGCGCCGCTGGCCTGACGGGCGACTTCGCCG
GTCTCAAGCGTGACGGTGTGCTTGCCGTACTGGAAGGTTTTGGTGATTTTTGCCACGGAG
GGTGTCCTTGGGGATGCTGTCTGCGAATTTGGACCGTCGGCGACCCTTGCCGCCAGCGGG
TGGCCGGATCGTTCCGGCCTGAATCGGGGATTGCGGTACTACAAAACAAAACCGCGGCGC
ATCGCTGCGCCGCGGGGGATTCGTTGCTTAGCGACGCAGGCCAAGCTTCTCGATCAGGGC
CTTGTAGCGCTCGACGTCCTTCTTCTTCAGGTAGTCGAGCAGGCTGCGACGGCGGTTGAC
CATCTGCAGCAGGCCGCGGCGGCTGTGGTGGTCCTTCTTGTGGGTCTTGAAGTGGCCGGT
CAGCAGTTCGATGCGGGCGGTCAGCAGTGCAACCTGGACTTCCGGGGAGCCGGTGTCAGC
CGCGCTGCGCTTGTTGTCTTCAATGACCTTCTGGGTGTCGATCGACATTTCTTTTTTCTC
TGTGATGCGTGGCCGGCAGGAACGCGCTTCGCGCACCGCCAGGCTCGCCGTGGACTACGA
GGATGAAACCTGCGCGAGGCAGGTTGCCGGAAAACGGCCGCGAAATTGTAACGGCCGGGG
GCGTCCGGGACAAGGACCGGGGCTGAACCGGCAGGCCCCGGTCAGAGGTTGAAACGGCGC
TGCGGGGCCAGCAGGCCACTCTCGTCGACCTGGCCCAGGCCCTGGACAGCATCGTCCGGA
CCGAACACGGCCACCAGGCCGCGCGGCCAGGACAGGTCGCGCTGGCGCTGGCCCACGCAG
AACCGGTGGGCCTGGTCGGCGTCCAGGTCGACCCTCGGGTATTCAGCCAGGCCGGCCGCC
AGCGGCAGCAGCAACGCGTCCATGCCAGCCTCGTCACCGGCCTCGACCATCGCCCGCAGC
TGGTCCAGGGTGACCATGGCAGGCTCGCGGAACGGCTCGACCCAGAGCCGGCGCAGCGCG
CTGATGTGGGCGCCACAGCCCAGGCGTTCGCCGAGGTCGCGGGCCAGGCTGCGGATATAG
GTGCCGGAACCACAGGTCACGCGCAGCCGCAGCCGTTCCGGCTGCTGCTCCAGCACCTCG
ATGGCGTGTACCTGCACCTCGCGTTCGGGCGCTTCGATGACGTCACCGCGGCGGGCCTTC
ACATACAGCGGTTCACCGCCCTGCTTCAGCGCCGAATAGATCGGGGCACGCTGGCGGATG
GTGCCGGTCAGCGGCGCCAGCGCAGCCTGCAGGGCCTGGGCACTGATCGCCGGCACCGGG
CGCTGCAGCAGTACCTGGCCTTCGGCATCGTCGGTATCGGTGGTCTGGCCGAGCACGATC
TCGGCGTCGTAGGCCTTGGCCGAACCCAGCAGCAGGCCGGCGATCTTGGTCGCCTCGCCG
AAACACAGCGGCAGCAGGCCGGTGGCCAGCGGGTCGAGGCTGCCGGTATGGCCGCCCTTC
TCGGCGCGGAACAGGCGGCGCGCCACCTGCAGGGCGGCGTTGGAGCTCATGCCGGTCGAC
TTGTCGAGCAGCAGGATGCCATCCAGGCGACGGAACTGAATTCGGGTCATGACAGGAAAG
TGTTGGGACGGGCCATGCTCGGCTGCCGCAGCGCGGCCTGCATCAGACATCGCGCAGCCG
GAATGCAGCAACGCCGGGCATGCCCGGCGTCGCGCGGTTATTCTTCGTCGCTCTCGCGAC
GCTTCTCGGCGGCCAGCGTGTCGGGCAGGTCGCGCAGGATGTTGTCGATGTGCTCACCAC
GGTCGACCGAGTCATCGTAGTGGAAATGCAGCTCCGGCACGTGGCGCAGCTTCATCGCGC
GGGCCAGGTCCATGCGCAGGCGGTAGCCCAGTTCCTTCAGGCCGGCCACGGCTTCAGCCG
AACGTTCCGGCATCAGCGCGGTGACGAACACCTTGGCATGGGCCATGTCGCGGGTGATTT
CCACGTCGGACACGCTCACCGAGGGCAACCCGTGCTCGCGCACGGCGTTGTGCACCAGGG
TGCCGAGTTCACGGCGCAGCTGGGCGGAGACACGGTCGGTTCGATGGAAAGTCTTGGGCA
CGAGGAGCTCTTGGTTCAGTTGTCGCCCGACCAACGGTCGGGCACTACCTTTGATTCGAT
TGTCGCCCGACCAACGGTCGGGCGCTACAGGTACATGGTGGGGCCCGACCATTGGCCGGG
CCACCTTGCAGCATTACAGGGTGCGCGGCACTTCGATACGTTCGAAGCACTCGATCTGGT
CACCCGGCTTGACGTCGTTGTAGGCCTTCACCGCGATACCGCATTCGGTACCGTTGCGGA
CTTCCTCGACGTTCTCCTTGAAGCGACGCAGCGATTCCAGCTCGCCCTCGAAGATCACTA
CGCTGTCGCGCAGGACGCGGATCGGCTTGTTGCGCTTGACCACACCCTCGATGACCATGC
AGCCGGCGACGGCACCCAGCTTCGAGCTGCGGAAGACGTCGCGGACCTCGGCGATACCGA
TGATCTCTTCGCGGATCTCCACGCCCAGCAGACCGGAGGCCACCTGCTTCACCTGGTCGA
TCACGTCATAGATGATCGAGAAGTAACGCAGGTCGACACCATTGGATTCGATGATGCGAC
GGGCCGAAGCGTCCGCACGCACGTTGAAGCCGATGACGGTGGCCTTCGAAGCGGCGGCCG
AGTTGGCGTCCGACTCGGTGATGCCACCCACGCCGGAGTGGATCACGTTGATGCGGATGT
CTTCGTTGGACAGCGCGACCAGTGCCTGGCTCAGCGCCTGCACCGAACCCTGCACGTCGG
CCTTGATGACCAGGTTGAGGACCTGCTGGCCCTCGCCCTTGCCCAGGGTCGCCATGATGT
CTTCCATGCGGCTGCCAGCGGTGGCCACCAGGCGCGATTCACGGCGCTTGGTCTCGCGCT
GCTGGGCAACGTCCTTGGCCAGGCGCTCGTCCTCGACGACCACGAAGTCGTCACCAGCTT
CCGGCACGCCGGACAGGCCCAGGACCTGCACCGGGATGGACGGGCCGGCGAACTCCGGCT
GCTTGCCGGTTTCGTCGAACAGCGCACGCACGCGGCCGTACTGGATGCCGCACACCAGGT
AGTCGCCCTTCTTCAGGCGGCCCTGCTGCACCAGCACCGTCGCGACCGGGCCGCGGCCCT
TGTCCAGCGACGATTCGATCACCACGCCCGAGGCGCGGCCTTCATCGACCGCCTTCAGTT
CCAGCAGTTCGGCCTGGATCGAGATGGCGTCCAGCAGGTCGTCGATGCCCAGGCCGGTCT
TGGCCGAGATCTCCACCATCTGGGTGTCACCACCGAAGTCTTCGGCCACGACCTGCTCGG
ACAGCAGTTCGTTCTTGACCCGCATCGGATCCGCGTCGGACTTGTCGATCTTGTTGATCG
CCACGATCAGCGGCACACCCGCCGAACGGGCGTGCTGGATCGCTTCCTTGGTCTGCGGCA
TGACGCCGTCATCGGCGGCCACGACCAGCACCACGATGTCGGTCAGCTTGGCGCCGCGCG
CACGCATCGAGGTGAAGGCGGCGTGGCCCGGGGTGTCCAGGAAGCTGATCACGCCCTTCG
GCGTATCGACGTGGTAAGCGCCGATGTGCTGGGTGATGCCACCCGCTTCGCCGGTGGCGA
CCTTGGTGCGGCGGATGTAATCCAGCAGCGAGGTCTTGCCGTGGTCGACGTGGCCCATGA
TGGTGACCACCGGCGGACGCTGGGTGGCTTCGCCCTGGTTTTCACCGGTCGAGGCCAGCA
GTGCGTCTTCGGCGTCGTTGTCGTTGGCGCGGATCGCCTTGTGGCCGAGTTCTTCGGTCA
CCAGCGCGGCGGTGTCGTGGTCGATGGACTGGGTGATGGTCGCCATCACGCCCATCTTGA
ACAGCGCCTTGACCACCTCGCCGCCCTTCAGCGCCAGCTTCTGCGCCAGGTCGGCCACGG
TGATGGTGTCGCCGATCGCCACTTCACGCACCACCGGTGCAGTCGGACGCTCGAAGGCGT
GCGGGCCGGCATTGTTGCCACCGCGCGACATGTCGCGACGGCCACCGGCCTGGTTGCGCC
CGCCCGGACGACCCCGGGTGTTGCTGTTGTTGCTGTTGCCACGACGCGCACGGTCGGCGG
CCGACAGGTGCATCTGGCCAGCGAAACGGTCACCCGGGCCACGCTCGTTGCGCGGCGCGC
TGCGGTTGTTGCGGTCGTCGTTGCGCGGCGGCGGCGGTGCACCACGCGGCGCAGCCGGGG
CTGCGGCCGGGGTGCGCGGCGGGCGCGGCGCGGTTTCGTCGATCGGAGCACGCTTGGGCT
TGCTGGCAGCCAGCGTCTCGGCCGCCTTGGCGGCAGCCGCAGCTTCCTCGGCAGCCTTCT
TCTCGGCCTCGGCGCGTTCCTTGGCGGCGGCCTCTTCCTCACGGGCACGGACGATGGCTT
CGTCGCGCAGACGATCCTTCTCGGCCAGGGCCTGCTGTTCGGCAAGGTTGCGGGCACGCG
ACTCTTCCAGCTTGCGCAGGATGTCGGCGCGCTCTTCGTCCGGGGTCATGGCGCGAGCAC
CATCCTTGACGTAGGTACGCTTCTGGCGCACCTCGACATTCACGGTCGTCTTGCTGCGAC
CGGAATTGACCGTCACTTCCTGCTGCTTCCGGCGGTTGAGCGTGATCTTCTTCGCAGACT
GATCGGTCTCTTCCGGGGCCTGCTCGGGCTTGCCGTGCGAACGACGAAGGAAGCCCAGGA
GCTTCACCTTCTCGGAGCTGGTCACGACCTGGTCGGGACCGCTGAACTTCATGCCGGCAC
CGGCCAGCTGTTCCAGCAGTTTTTCGACCGGCGTGTTGACCAGTTCGGCAAGCTTGCGGA
TGGTGGTTTGCTGCGACATTCGGATCCTATGATCTTGTGGGCGCCCCCCCGCATGTGGAG
GTGGCGCGGATTCTACGCCCTGAGCGGCTCAGGGCCCTGTTCATTGCCGGCTCATTCGCC
GCGTTCCAGTCGGGCGATCTCCTCGGCACGGGCGGCCAGGATCAGCGCAGCGGCGCGCGC
CTGATCCAGTCCTTCGATGCCGAAGTCCATGACCTCGTCGGCGGCCAGGTCGGACAGATC
CTCGCTGGTACGCACGCCGTGGCCGGCCAGCGCGTATGCGGTGGCTTCGTCCATGCCCTT
CAGGGACAGCAGGTCCTGCGCCGGCTGGCCGTCTTCAAGGCCTTCCTCGACTGCCAGGGC
CTCATTGAGCAGCGCATCGCGGGCACGAGCGCGCAGCTCTTCGACGATGTCCTCGTCGAA
ACCTTCCACGGCCAGCAGTTCGCCGACCGGGACATATGCGATTTCCTCGACGGTGCCGAA
GCCTTCGCTGACCAGGATGCCGGCGATTTCCTCGTCCACTTCCAGCTTGTCCATGAACAG
CTGGCGGGCCGCAGCCTGCTCGGCTTCCGACTTGGCGGTGACCTGGTCCTGGGTCATCAC
GTTGAGCTGCCAGCCGGTCAGGCGGCTGGCCAGGCGCACGTTCTGGCCGCCCTTGCCGAT
CGCCTGGGCCAGGCGGTCTTCGGCAACGGCCAGGTCCATCGAGTGCTTGTCTTCATCGAC
GATGATCGACTGCACTTCGGCCGGCGCCATCGCGTTGATGACGAAGTTGGCCGGGTTGTC
GTTCCACAGCACGATGTCCACGCGCTCGCCATTGAGCTCGTTGGACACGGCCTGCACGCG
CGAACCGCGCATGCCGATGCAGGCGCCGATCGGATCGGTGCGCTGGTCGTGGGCCAGCAC
GGCGATCTTGGCGCGGTCGCCCGGGTCACGTGCACAGGCCTTGATTTCCACCAGGCCCTG
GCCGACTTCCGGCACTTCCAGCTTGAACAGCTCGATCATGAATTCCGGGGCGGCACGGCT
GATGAACAGCTGCGGGCCACGCGGCTCCGAGCGCACTTCGGCCAGGTAGCCGCGCACGCG
GTCACCGGCGCGCAGCACGTCGCGCGGGATGCCCTTGTCCTTCGGGATGAAGCCTTCGGC
GTTGCCGCCGAGGTCGACATAGATGTTGCCGCGCTCGGCGCGCTTGACCACGCCGGTGAT
CAGCTCACCCACGCGATCCTTCCACGCATCCACGACCTGCTGGCGCTCGGCTTCGCGCAC
GCGCTGGACGATGACCTGCTTGGCGGCCTGGGCAGCGATGCGGCCGAAATCCGGGTTCTC
GATCTGCTCTTCGATGTAGTCACCGACCTCGACGCCTTCGGCTTCATCGACGGCGTCCAT
```
