## Supplementary Table S1 and Table S2 for "*Stenotrophomonas muris* - First discovered as an urgent human pathogen with strong virulence associated with bloodstream infections": WGS-data-S8.txt (part 5 of 5)

```
CAGGCGGATCTGGCGGTCCGGCGATTCCATGACCACGTCATCGGCCACCACTTCCCAGCG
GCGGAAGGTTTCGTAGCTGCCGTCCTTGTGGTCGATGACCACGCGGGTCAGTACTTCCTC
GTCGGGATAGCGCTTCTTCGCTGCCGAGGCCAGGGCGGCCTCGATGGCATCGAAGATCAC
TTCACGCGGCACGCCCTTCTCGTTGGCGACTGCGTCGACTACCAGCAACAGTTCCTTGCT
CATTGGCTCACTCCGCGCGCGGCTTCTTTGCCGCCGGCTCGTTGGAAGAAGAATTCGTGT
TCGGCTTCGGACGCTTCGGTGCCGGACCGGTCGGCTTGCTCGGGGCCAGCCCCAGCGCCA
CCCAGTCGGGCATGATCCGTGCCTTGTCGATGTTGTCGGCCGACACGACCACTTCGGCCT
TGTCGACGATGAAAGTGATGGTCCCCGCCGCCTCGTCGGTCGCCTCGATACGACCCTGCA
GGCGACGACGGTTGTCCTGCGGCAGCTTCAGCGTGACCTTGGCCGATTCGCCGAGGTGAC
GGCCGAACTGCTCCAGGCTGAACAGCGGACGGTCGACGCCCGGCGAGGACACTTCCAGCG
TGTAATTGCCGCTGATCGGGTCCTCGACGTCCAGCTGCGCCGACACTTCGCGGCTGACCC
GCTCGCAGTCGTCGACATTGATGATGCGCTCGGGCTGTTCAGCCAGCGGCACGTCGATGT
AAAGGCGCAGGGTCGCACCGCCGGGGGCCGGCAGATACTCAACGCCCAGCAGCTCCAGGC
CCAGCGACACAACGGTCGGGGCGAGCAGATTCGCGATGTCGGTTGCCTTGTCGCTCACAG
CCTGCCTTGATCTCTATGGTTGGGTGCCGGCCTTGGCCGGCGTGGAAACGTGACGCCCCG
GAAACGACAAAGGGCCCGTTGGGCCCCTTTTCCGGAAAGACTCCGGTGACTGGATTCCGG
TTGCAACCTGCATTGCCTGCCGGTTGCGGCCCTCCTTCCGGGTCCGGACTCCCGCTGGGA
GGCCGCCTTCAGGGGTACTGCTAGGCCGCTGATGATAGCGACTGCACCGCGCTGGTGCAA
GGTGCGGACCCGGGTCAGATCCCTTTTCCCGTGGATAAGGGATCTGACCCCGATCACGCA
GAAACAACGCAGACCCCAAAGAAAAACGCCCTCGAAGCAGGACTTCGAAGGCGATCTCTC
TACTTGGTAGCGGGGGCAGGATTTGAACCTGCGACCTTCGGGTTATGAGCCCGACGAGCT
GCCAGACTGCTCCACCCCGCATCAGAAGCGGAATCATGAGGCATTGCTGCGAAAAATGCA
AGCTTTCCCTCATTCATCGAACCGGTTGGCGCCGATCCGACGTTGGTAGCGGGGGCAGGA
TTTGAACCTGCGACCTTCGGGTTATGAGCCCGACGAGCTGCCAGACTGCTCCACCCCGCA
CCGGAAGTGTTTGAACTGTTGCCCTGCTCTTTCGAGGAGGGCTACCGCAACGATGTTCTG
GCTGAACCGCTGCAGTGACAACTCAGGCTGCGCATATTACACGAATCGCGCAGCTTTGTG
TCAACTTTTATGCAAGATGCGCAAATGCCTGCTGGCACCAGACCATGATCGGGTTCCAGG
CCAGGCCCAGCGCGAGCAGCGCCAGGGCATTCACGCCCAGCACCACGCCCAGCACGCGGT
CGTTGCTGCGCGGCATGGCCTCGCCCACCGGCTCATCGAAGTACATGACCTTGATGACGC
GCAGGTAGTAGAAGCAGCCGACCACGGCGCACAGCACGCCGAGGATGGCCAGCCACAGCA
GGCCGCCGTTGACGGCCGCGCCCAGCACCGCCAGCTTGGTCCAGAAGCCCAGGAACGGCG
GGATGCCGGCCAGCGACGCCATGATGCACAGCACCAGGCCGGCCATCCACGGGTTGCGGG
CGTTCAGGCCCTTGAAGTCCTCGATGTTCTCGGCTTCAAAGCCGGCACGCGACAGCGCGA
TGATCGCGCCGAAGGCGGCGGTGGACATGATCGCGTAGGCCAGTGCGTAGAACAGCGCGG
CGGCGTAGCCCTGCGAACCGCCACCGGCGATGCCCATCAGCAGGAAGCCGATGTGCGAGA
CGGTGGAGAACGCCAGCATGCGCTTGAGGTTGCTCTGCGCGATGGCCATCAGGTTGCCGA
TGACCAGCGATACCGCGGCCAGGCCGGCGATCAGCAGCTGCAGTTCGGTCGACAGCGGAC
CCACGCCCATTTCCAGCAGGCGGTAGGCCATGCCGAACGCGGCCAGCTTCGGCGCCGAGC
TGATGAACAGTGCGATCGGTGCCGGGGCACCCTGGTACACGTCCGGCAGCCACATGTGGA
ACGGCGCGGCACCCAGCTTGAAGGCGACGCCGGCGATCATGAACACCGCACCGGTGATCA
GCAGCACGCGCTCTTCCGAGTGCGGGATGGCCTCGCGGATCACATCCAGGTGCAGGCTGC
CGGTGGCGCCGTAGATCAGCGACATGCCGTAGAGCAGCAGGCCCGAGGCCAGCGAACCCA
GCACGATGTACTTCATCGCCGCTTCCGACGCCAGGCCGCTTTCGCGGTTGCTGGCGACCA
GGGCGTAGGAGCACAGCGCCAGCAGTTCCAGGCCCAGGTAGACCATCAGCAGGCTGCCGG
CCGAGACCAGGATCATCATGCCGGCGGTGCCGAACAGGATCAGCACCGGGATCTCGCCCT
GGAACAGGTCGCGATCACGCAGGTAGCGCCAGCCGTAGACCAGGGTCAGGCCGCTGAGCA
GCACGATTCCGGTCTTCATCACGTCCGCGGCGGTATCGCGCACGAACATGCCATGGAAGA
CCTCCCCCTGCCCGCCCACGCCGGTGGCCAGCATGAACAGCACCACGGCCAGCGCAGCGA
GCGAGAACAGGTGGGTGACGATCTTGTTCCGGTTGCTGACGAACAGGTCGAGGATCATCA
GGGCGAAGGCGCTGCCGATCAGCACCAGCTCGGGAGCGAGCGGTGGCAGGTCAGCGGCGG
TCAATGGCAGCAGCGGCGAGGTGGTCATCATCAAATCCTGGAATTACAGCAGCTTGCTGG
ATGCGATCTGCATCGCCAGCTTCGCGATCGAGGGCTCCATCAGGTCGGTCAGCGGCTTGG
GGTAGATGCCCAGGGCCAGCACGCCGATGGCGAACACGCCCAGCACCAGCCATTCGCGGC
CGTTGATGTCCTTCAGTTCGGCAACATGGCTGTTGGCCACTTCACCGAAGAAGATGCGCT
TGTACAGCCACAGGGTGTAGGCGGCGCCGATGATCAGGGTGGTGGCCGCGCCCAGGGCGA
TCCACGGATTACGCTGGAAGGCCGAGAGGATGACCATGAACTCGCCAACGAAACCGCTGG
TACCCGGCAGGCCCGCGTTGGCCATGAAGAACAGCATCGCGAAGGTGGCGAACCACGGCA
TCACGTTGACCACGCCGCCGTAATCGGCGATGCGGCGGCTGTGCATGCGGTCGTACAGCA
CGCCGACGCAGGAGAACATCGCGCCGGACACGAAGCCGTGCGAGATCATCTGCACCATGG
CGCCCTGCAGGCCCAGGCGCGCGGCGTCGGCGTTGCCGGCTTCGCGCACCAGCCACAGGG
CGATGAAGGTGCCCAGGGTGACAAAGCCCATGTGCGCGATCGACGAATAGGCGATCAGCT
TCTTCATGTCGTCCTGCACCAGGGCGACCAGGCCGACGTAGATCACCGCGATCAGCGACA
GTGCGATCACCAGCCAGGCCCACTCCTGCGACGCGTCCGGGACGATCGGCAGGTTGAAGC
GCAGGAAGCCGTAGCCACCGATCTTCAGGGCGATCGCGGCCAGGATCACCGAACCGGCGG
TCGGCGCTTCCACGTGGGCGTCCGGCAGCCAGGTGTGGACCGGGAACATCGGCACCTTGA
CCGCGAAGGCGATCAGGAAGGCGAAGAAGATCCAGGTCTGCTCCTTGGCCGACAGCGGCA
GCGCGTACAGGTCGGCCAGCTGGAAGCTGCCGCCCTTCATGTACAGGTAGATCAGCGCCA
CCAGCATCAGCACCGAGCCGAGGAAGGTGTACAGGAAGAACTTCAGCGCGGCGTAGATGC
GGCGCGGACCGCCCCAGACACCGATGATCAGGAACATCGGGATCAGCATCGCTTCGAAGA
ACACGTAGAACAGCATCGCGTCCGTCGCGGCGAAGATGCCGACGGTGACACCTTCCAGGA
TCAGGAAGGCCGCCACGTACTGGTTCACGCGCTTGTCGATGGCGCTCCAGGCGCCGATCA
GGGCAAGCACGCTGACCAGGGTGGTCAGCAGGATCAGCGCCACGGCAATGCCGTCCACGC
CCAGGTTGTAGCCGATCTTGTACGCCGGGATCCAGGCATGGGTCTCGACGAACTGCAGAC
CATCGACGCCTGCGTTGTAGCCGCTCAGCAGCGAGAGGCTCGCCACGAAGGTCAGCACCG
CTACGCCCAGCGACGCCCAGCGGGCGGTCTGCGCATCACGGATCGCAAGGATCAGGGCAC
CACCGATGATCGGCAGCCAGATGAGGACACTGAGTAGAGGCCAGTTCGACACGTCTTCTT
ATTCCGTACAGGTCATCAACGCAGGTAATGCATCAGCACGCCCAGCAGGGCAATCAGGCC
GATGATCATCGCGAAGGCGTAGTGATAGAGGAAACCGGATTGGGTACGACGCAGCACGCC
GGCTGCGACGTCCACAACACGTGCCGAGAGATTGACCACGCCGTCGACGATGTTGCTGTC
GATCCAGCGCGAGACCTTGCCCAGCTTGACGCTGCCACCGGCAAAGCCATCGATCCACAG
CTTGTCGAAGCCGTACTTGTTTTCAAGCACCGACACCAGCGGAGCAAAGGTCTTGCGGGC
CTTGCCCGACAGGTCCGGCTTCCACAGGTAGAACAGTGCGGCCAGCAGGAAGCCCGCAAC
GGTCAGCATGAACGCCGGAGCCATCATGCCATGCAGCGCGAAGGCGACCGGGCCATGGAA
CTCCTCACCCAGGAAGCCGATGGTGTTCTTGGCCGGATCGTAGAAGTCGACGATGCCGGT
GAAGAACGTGTGCGCCTGGCCCTTGATGGCATCGTGCGCGTGGTTGCCGGCCCAGTCGGT
GCCGTACAGCATCGGGCCGATGCTGAAGAAACCGATGGCGATCGACGGGATGGCCAGCAG
GATCAGCGGCAGGGTCACCACCCACGGGGTTTCGTGCGGCTCGTGCGGACCGTGGCCATG
GCCGTGGTCGTCGTGGCCATCACCATGGTGTGCATCGCCGTGGTGGGCGTCGGCGGCGTG
GTGATCGTCATGGCCGTGGCCGTGATCGTCATGCGCGTCGCGGAAACGCTCCTTGCCGTG
GAAGGTCAGGAACAGCAGGCGGAAGCTGTAGAAGCTGGTGACGATCACGCCACCCAGCAC
CGCCCAGTAGCCATAGGTGGCCACCCAGCTGTTGGACAGGTGCGCGTGCAGCTCGGCCGC
CTCGATGATGGTGTCCTTCGAGTAGAAGCCGGAGAAGAACGGCGTGCCGACCAGCGCCAG
GGTACCGATCCACATGGTGATGAAGGTGATCGGCATGTACTTGCGCAGGCCGCCCATCTT
GCGCATGTCCTGCTCGTGGTGCATCGCGATGATGACCGAGCCGGCGCCCAGGAACAGCAG
GGCCTTGAAGAAGGCGTGGGTCATCAGGTGGAACACGGCAGCCGAATAGGCCGACACGCC
CAGTGCAACCGTCATGTAGCCCAGCTGCGACAGGGTCGAGTACGCGACCACGCGCTTGAT
GTCGTTCTGCACGATGCCGATCAGGCCAGTGAAGAACGCGGTGGTGGCGCCGATGAACAG
CACGAAGTTCAGCGCGGTCTGCGACAGCTCGAACAGCGGCGACATGCGGGTGACCATGAA
GATACCGGCGGTCACCATCGTCGCGGCGTGGATCAGTGCCGAGATCGGGGTCGGGCCTTC
CATCGAGTCCGGCAGCCACACGTGCAGCGGGACCTGGGCCGACTTGCCCATGGCACCGAT
GAACAGGCAGATGCAGATGACGGTGGCGATCGACCAGATCACCGGCTCGTTCAGCAGCTG
CATGCCCAGCAGCGTGCCGTCCCAGATCTGCAGCTGGGCGCGCGGGTCGGCCAGCATGCC
GGCCTGCGAGAACACCTGCGAGTAATCCAGGGTGCCGAACACCCACAGCACGCCGGCGAT
GCCCAGCAGGAAGCCGAAGTCACCGACGCGGTTGACCAGGAACGCCTTCATGTTGGCGAA
GATCGCGGTCGGGCGCTTGAACCAGAAGCCGATCAGCAGGTACGACACCAGGCCCACCGC
TTCCCAGCCGAAGAACAGCTGCAGGAAGTTGTTGCTCATCACCAGGGTGAGCATCGAGAA
GGTGAACAGCGAGATGTAGCTGAAGAACCGCTGGTAGCCCGGATCGTCCTGCATGTAGCC
GATCGTGTAGATGTGGACCAGCAGCGACACGAAGGTCACCACCACCATCATCATCGCGGT
CAGCTTGTCGACCATGAAGCCGACGTGGGCCGAGTACTGGCCGACTTCGAAGAACGTGTA
GATGTTCTGGTTGAACGGCTGCGCCCCGCCCCACAGCAGCTGGTAGAGCGTATACATCGA
CAGGCCGCAGGCCACCGCGACGCCGAGGATGGTGATGGTCTGCGCGCCGAAGCGCTTGAC
CTGGCGACCGAACAGGCCGGCGATGATGCTGCCGAACAGCGGTGCGAGCACCACTGCGAT
CAACAGACTCTTGGAGAGAGTGATTTCCATCTGTGGATCAGCCCTTCAACGAATCGACTT
CGCCGACATTGATCGTGCGGCGTGTACGGAACAGGGTCACCAGGATCGCCAGGCCGATGG
CGGCTTCCGCGGCGGCGACGGTCAGGATGAAGAACACGAACAGCTGGCCGGACGGATCGC
CCAGCTGACGCGAGAAGCCGACGAAGTTGATGTTCACCGACAGCAGCATCAGCTCAATCG
ACATCAGCAGGACGATGACGTTCTTCCGGTTGAGGAAGATACCGGCCAGGCTGATGGCGA
ACAGCACCGCGCCCAGCGCGAGGATATGGCCAAGGGTGATCACGGCTGGGTCTCCTCGCC
GGCGACCGGCTTGCTGTTGCTGTGCACGACCGGTGCTTCGGCACCCATCTTGACCATGCG
CAGGCGCTGGCCGGCCTTGACCATGGTCTGCTGGCCCGGGTTCTGGCTCTTCACGCCGGT
ACGGCGACGCAGGGTCAGCATCACGGCGGCTACCACGGCCACGGTCAGGATGACGGCGGC
GAACTCGAACGGCAGCAGGTACTCGGTGAACAGCGTGCGTGCCAGCCAGGTGATGTTGGA
GCTGTCGGCGGCGACCGCAGCGGCGTTGTCGGCCGGGAACGGCGTGACCGAACGCGCCTT
GACCCCGATCAGGATCAGCATCTGCGCCAGCATCGCGACCGCGACAATCAGGCCGACCGG
CAGGTAGCGCACCCAGCCCTCACGCAGCTTGGTGGGGTCGATGTCCAGCATCATCACCAC
GAACAGGAACAGCACCATCACCGCACCGACGTAGACCAGCACCAGCGCCACACCGAGGAA
CTCGGCGCCCACCAGCAGCCACACGCAGGCGATGGAGAAGAAGGTCAGCACCAGGCAGAG
CACGGCGTGAACCGGGTTGCGCACGCTGATCACCGCACCGGCCGAAACCGTTGCCGCGAT
GGCGAACACCCAGAAAGCGATATTTACCCAATCCATCTCTCGACCTCAGCGGTAAGCGGC
ATCGGCGGCGCGACGCTCGGCGATCTCGTTTTCGAGACGGTCGCCCAGGGCCAGCAGCTG
CGGCTTGGTAACGATGTTTTCGCCACGATTCTCGAAGTGGTACTCGAGGATGTGGGTTTC
GACGATCGAGTCCACCGGGCAGCTTTCCTCACAGAAGCCACAGAAGATGCACTTGAACAG
GTCGATGTCATAACGCGTGGTGCGGCGGGTGCCGTCCTCGCGCTTGGCCGAGTCGATGGT
GATGGCCAGCGCCGGGCACACCGCTTCGCACAGCTTGCAGGCGATGCAGCGCTCTTCGCC
GTTGGGATAACGGCGCAGCGCATGCAGGCCACGGAAGCGCGGCGACTGCGGGAACTTCTC
CATCGGGTACATCATCGTGTACTTCGGCTTGAAGCTGTACTTCAGCGTCAGCCAGAGGCC
CGCCAGCAGTTCGAGCAGCAGCAGGCTCTTGAAGTAATGGGTAATCCTGTTCATCACTTT
AGACGCCCTTTTGAATCACGCCGAAGAACACCATGACGGCGGTAACCGCGATCCACAGAA
TGGCCAGCGGGATGAAGACCTTCCAGCCCAGGCGCATGATCTGGTCGTAGCGGAAGCGCG
GGAAGCTGGCACGGAACCAGATGTAGGCACTGGCGAAGAAGAACACCTTGACGAACAGCC
ACGGCGCGCCCCCCTTCCAGATCCAGTCGACCAGCGGCGAGACATCGCCGAAGTTGACCC
AGCCCTGGACCGGGCTCAGCCAGCCGCCGAGGAAGAAGATCGAGATCAGGAAGCTGATCA
GGATCATGTTCGCGTATTCGGCCAGGAAGAACAGGGCGAAGGCACCGCCGGAGTATTCGA
CCATGTGGCCGGCGACGATTTCCGATTCGCCTTCCACCACGTCGAACGGCGCGCGGTTGG
TTTCAGCCACGCCCGAGACCCAGTAGATGACGAACAGCGGGAACAGCGGCAGCAGGAACC
AGTCGAAGAAGCCGGAACTGCCGGCCTGCGCCATCACGATGTTGCTCAGGTTCAGGCTGC
CCGAGGCGATCATCACGCCGACCAGGGCGAAGCCCATGGCGATTTCGTAGCTGATCATCT
GCGCCGAGGCGCGCATCGCACCCAGGAACGCATACTTCGAGTTGGACGCCCAACCGGCCA
GGATGATGCCGTAGATGCCCAGCGAGGTCATCGCCAGCAGGTACAGCAGGCCGGCATTGG
CATTGGACAGCACGATCTGCGAATCGAAGGGCACCACCGACCAGGCCGCGAAGGCCGGCG
CCAGGGTGATCAGCGGGGCCAGCAGATAGATCGCCTTGTTGGCGCTGCTCGGCTGGACCA
CTTCCTTGAACAGCAGCTTGAAGACGTCGGCGAAGGCCTGGAAGATGCCCATGCCCACGT
ACATCGGGCCGTGGCGGACGTGCATCCAGCCGATCAGCTTGCGTTCCCAGACCACGTAGA
AGGCCACCGAGATGATCACCGGAACGGCGATCACCAGGATCTTCAGGATGATCCAGATCA
GCGCGCCGATGTCACCGAGGCCCAGCAGCCACTGGTGCAGCGGGTCGACCGCGTTCAACA
GCAATTCGTTCATGCAGCCACCACCGATACGCGAGCGGCACCCAGCGGCGCGGTCGCGCC
GTGGCCCGATTCAATCCAGACCGAACCCGCAGCGACGCGGGCGTCGACCACCACCGGCAG
GGTGGCCTTGCCGGCATCGGTGCCGACCTTGGCCATCTGCCCTTCCTGCAGCTGCAGGCG
AGCGGCATCTTCAGCGTTCAGCACGATGCGCGGGGCGTTGTTGAGCGGATGCGACTGCAG
CGCCGGGGCGCGACGGACCACCGCATCGGTGCGGTAGATCGCGGCGGTCGAAGCCACTTC
CAGGCCTTCGCCGGCAACCACCGGCTGCGCCGAAGCGGCAACGGTGACCGATACCGGGGC
CAGGCTGGCGCGCAGGCCGGCCAGATCGGTGAAGTCGAAACCGGCCACGGCCAGCTCGCC
GCCCAGGGCGCGCAGCACGCGCCAGCCTTCACGGGCCTCGCCCGGCAGCTTGCCGCCGGC
ACGGGCCGACTGCTCGCGACCATCAAGGTTGGTCAGGGTGGCGTCGATTTCCGGCAGCGC
ACCGATCGGCAGGATCACGTCGGCGACGTCGCGGGTCGAGGCACAGGCGAACTGGCTGAA
AGCCACCACCTGGGCACCGGCCAGCGCCTTGCGCGCGGCAGGTGCATCGGCGAAGTCCAG
GCCCGGCTCAAGGCCGTACACCACATAGGCCTGGCGCGGCTGCGCCAGCATCGCGGCGAC
GTCCTTGCCAGCCGGCAGCACACCGGCGCGGGTCAGGCCAACGGCGTTGGCGCCCTGCGG
GATGCGGCACAGCTTGGCACCGGTGGCGGCGGCGAACTCACGCGCAGCAGCGCGGATCGC
GGCAGCCTGCGGGTGGTTTTCGGCGATGCCACCGACGATCAGCACGGTGTTGTTGCCGCC
CTGCACTGCCGAACGCAGCTCGGCGTTGGCCAGCGCGTCGACGAACTTGGACGGTGCGAC
GATCTGCTTGCCGGCGATGCTGAAGGCGAAGTCAAAGTCCACCGGGTTGACGACATGGAT
CTTCGCGCCCTTGGTGGTCTGCGCCTTGCGCAGGCGGGCGTGCAGCAGCGGCAGTTCGTG
GCGGATGTTGCTGCCCAGAACGACGATGCGGTCAGCGCCTTCGATTTCGGCCAGCGGCAG
GCCGAACACTTCGGCGGTTGCGGCGTCGGAGAAATCGCGGTTGTTGATGCGGTGGTCGAT
GTTGCCCGTGCCCAGGCCCTTGGCCAGGCGGGCCAGCAACGCGCCTTCCTCGTTGGAGGT
GGACGGGTGCACCAGCACGCCCAGGTTGTCGCCCTGGTTCGCCTTGAGGATCTCGGCGGC
CGCGGCCAGGCCTTCGGCCCAGCTCACTTCCTTCCACTCGCCATTGACCTTGCGCAGCGG
CTTGACCGCACGGTCTTCGCTGTACAGGCCCTGGTGCGAGTAGCGATCACGGTCGGACAG
CCAGCACTCGTTCACGGCTTCGTTGTCGCGCGGCACGGTGCGCAGCACTTCACCGCGACG
CACGTGCAGGAACAGGTTCGAACCCATCGCGTCGTGGTAGCCCAGCGATTCGCGCGCGGT
CAGTTCCCACGGACGGGCGCGGAACTGGAACACCTTGTTGGTCAGCGCGCCGACCGGGCA
GACGTCGACGACGTTGCCGGACAGCTCGGTGGTCAGCGGCTTGCCGTCAAAGGTACCGAT
CTGCAGGTTCTCACCGCGGTACATGCCACCCAGTTCGTAGGTACCGGCAACGTCGGCGGT
GAAGCGGACGCAGCGGGTGCACTGGATGCAGCGGGTCATCTCGGTAGCGACCAGCGGGCC
CATGTCCTCGTCCGGCACCACGCGCTTGCGCTCGTTGAAGCGGCTGACCGAACGGCCATA
GCCCAGCGACACGTCCTGCAGCTCGCACTCGCCGCCCTGATCGCAGATCGGGCAGTCCAG
CGGGTGGTTGATGAGCAGGAACTCCATCACCGAGCGCTGGAACTTCAGTGCCTTCTCGCT
GCGGGTGGCGACCTTCATGCCGTCCATCACCGGGGTGGCGCAGGCCGGCGCCGGCTTCGG
CGACTTCTCCACGTCCACCAGGCACATGCGGCAGTTGGCGGCGATCGGCAGCTTCTCGTG
GTAGCAGAAGCGCGGAATCGGAATACCGGCCTTGTCGGCCGCCTGGATGATCATCGAACC
CTTGGGCACGACCAGCGACTTGCCATCGATCTCGATGGTCACGTGATCCGGTGGCACGTT
CGGGTTTACGGGTTGCGCGCTCATGCGGCGGCTGCCTCCACCTTCTTGCCGTCAACCATC
GAATGACCGTTGACGATGTAGTACTCGAATTCGTCCCAGAACTGGCGCAGGAAGCCCTGG
ATGGGCCATGCAGCCGCTTCACCGAACGCACAGATGGTGTGGCCTTCGATCTGCCCGGCC
ACCGCCTTCAGCTGGTGCAGGTCTTCCATCGTGGCCTTGCCGGCGACGATGCGCTCCAGC
ACGCGGTGCATCCAGCCGGTACCTTCACGGCACGGGGTGCACTGGCCGCAGGATTCCTTG
TGGAAGAACTGGCTGATGCGGCAGGCGAACTTGACGCAGCAGACGCTGTCGTCGAGCACC
ACGATCGCGCCCGAACCCAGGCCGGAGCCCAGTGCACGGATGGTGTCGTAGTCCATCGGC
AGGTCCTCCAGCTCGGCCGCGGTCAGCACCGGCATCGACACGCCGCCCGGGATCGCGCCC
TTCAGCGTGCGGCCCGGACGCAGGCCACCGGCCATTTCCAGCAGGTCGTGGAATTTGGTG
CCGAGCGGCACTTCGAAGTTGCCGCCGTTCTGCACGCAGCCGGACACCGAGAAGCACTTC
GGACCGCCGTTGGCGGTCAGGCTCAGGCCCTTGAACCACTCCGGACCGTTGCGGATGATC
GCCGGCACCGAACCGTAGGTTTCGGTGTTGTTGATCGTCGACGGCTTGCCATACAGGCCG
AAATTGGCCGGGAACGGCGGCTTGTAGCGCGGCTGGCCCTTCTTGCCCTCCAGCGATTCC
ATCAGCGCGGTTTCTTCGCCGCAGATGTACGCGCCGGCGCCCAGCGCACCGTAGATGTCG
ATGTCCACGCCGCTGCCGAGGATGTTCTTGCCCAGCCAGCCGTTCGCATAGGCGTCGGCC
AGGGCCTGCTCGAAGTGCTCGAACGGCTCGTGGTGGAACTCACCGCGCAGGTAGTTGTAA
CCCACGGTCGAACCGGTGGCGTAGCAGGCGATCGCCATGCCTTCCACCACCGAATGCGGG
TTGTAACGCAGGATGTCGCGGTCCTTGCAGGTGCCCGGCTCGGATTCGTCCGAGTTGCAG
AGGATGTACTTCTGCATGTTGCCCTTGGGCATGAAGGACCACTTCAGGCCGGTCGGGAAG
CCGGCGCCACCGCGGCCGCGCAGGCCCGAGGCCTTGACCATCTCGATGACCTGCTCCGGC
GGGATCTTCTCTTCGAGGATCTTGCGCAGGGCGGCGTAGCCACCGGTCTTCAGGTAGCTT
TCGTACGACCACGGGGTGTCGTAATGCAGGGTGGTGTAGACCACCTGGTGCGGCAGCGGC
GCGGGGCCGACCGGACCCTTGGATTCGTGGTGATGTGCCATGCCCTTACTCCAGCCCGTC
CAGCAGCTCGTCGACCTTTTCCAGGGTCAGACGCTCATGGTAGTGACCGTTGATGACCAT
CATCGGCGCGCCGCCACAACCGGCCAGGCACTCTTCCTCGCGCTTGAGGTAGACGCGGCC
GTCCGGGGTCGATTCACCGTGCTTGATGCCCAGCTTCTTCTCGCAATGGCGGACGATGTC
CTCGGCGCCATTGAGCCAGCAGCTGATGTTGGTGCAGATGGCCACGTTGTTGCGGCCCAC
CTTCTCGGTCTCGAACATCGAGTAGAAGCTGGCGACCTCGTAGGCCCACACCGGCGGCAG
GTCGAGGTACTTGGCGACGGCGGCGATCAGCTCGTCGGTCAGCCAGCCCTGGTTCTGCTC
CTGGGCCGCATGCAGGCCCTGCAGCACGGCAGAGCGCTTGCGGTCCGGCGGGAACTTGGA
CAGCCAGTGATCGATGTGAGCGCGGGTCTTGTCGCTCAGCACCACCATCGGGTCGACGTC
GCGCGCCGCCTCGAAATTACCTGTCGCCTTCATCGGCCGACCTCAGCGAAATGCATAACG
TGAAATTCCAGAAACTGCGGCGCCGGCTTGCGCCGGCTGCCTGCAGCGGGCGTTGGCGTG
GCGGACGGCATTACCGGTCAACCTCGCCGAACACCAGGTCATAGGTACCGATCATCGCCA
CCACGTCGGCCAGCATGTGGCCGCGCACGATCGAATCGATCGAGGACAGGTGGGCGAAGC
CCGGTGCGCGCAGGTGCACGCGGAAGGGCTTGTTGGCGCCATCGGAGACCAGGTAGCAGC
CGAATTCGCCCTTGGGCGCTTCCACGGCCGCATAGGTTTCACCCGCCGGTACGCAATAGC
CTTCGCTGAACAGCTTGAAGTGGTGGATCAGCGCTTCCATGTCGTCCTTCATGTCCTCGC
GCTTGGGCGGAGCGACCTTGAAGTTCTTGACCATGACCGGGCCGGGGTTGGCCTTCAGCC
ACGCCACGCACTGCTTGATGATGCGGTTGGATTCGCGCATTTCGGCGACGCGGACCAGGT
AGCGGTCGTAGCAGTCGCCTTCCTTGCCCAGCGGGATGTCGAAATCGACAGCATCGTACT
TGGCGTACGGGCGCTTCTTGCGCAGGTCCCAGGCCACGCCCGAGCCACGCAGCATCACGC
CGGTCATGCCCCACTGGTGCGCCAGTTCCGGAGTGACCACGCCGATGCCGACGGTACGCT
GCTTCCAGATGCGGTTGTCGGTCAGCAGGGTTTCGTATTCGTCGACGCGCTTGGGGAACT
CGACGGTGAAGTTCTCCAGGAAGTCCAGCAGCGAGCCTTCGCGTGAAGCATTGAGCTGCT
TCAGCGCCTTGCCCTTGTGCCAGCGCGATTCCTTGTACTTCGGCATGTGGTCCGGCAGGT
CGCGGTAGACACCGCCCGGGCGGTAGTACGCCGCGTGCATGCGCGCGCCGGAGACCGCTT
CATAGCAGTCCATCAGCTCTTCGCGCTCACGGAAGGCATACAGCATCACGGCCATCGCAC
CCAGGTCGAGCGCGTTGGAGCCCAGCCACATCAGGTGGTTGAGGATGCGGGTGATCTCGT
CGTACATGGTGCGGATGTACTGCGCACGCTCCGGCGCCTCGATGCCCATCAGGGTCTCGA
TCGCGCGCACGTAGGCGTGCTCGTTGCACATCATCGACACGTAGTCGAGGCGATCCATGT
AGCCGATCGACTGGTTGAACGGCTTGGACTCGGCCAGCTTCTCGGTGCCACGGTGCAGCA
GACCCACGTGCGGGTCGGCACGCATGATGGTTTCGCCGTCCATTTCCAGGATCAGGCGCA
GCACACCGTGAGCGGCCGGATGCTGCGGGCCGAAGTTCATGGTGTAGTTGCGGATTTCCT
GCCGGCTTTCGGCGGCGTTGCTGGCGAACGCTTCGCCGGCCTGGTGTACGTGGCTCACTT
CACTGCCTCCTGCGCGCGCTCACCGGCTGCGGTCTGCAGACGGGCGTCGTCACGGATCAC
GCGCGGCACGCCGACACGCGGCTCCACCGAGGTGACCGGTTCGTAGATCACGCGCTTCTT
TTCTTCGTCGTAGCGGACTTCGACATTGCCGATCAGCGGGAAGTCCTTGCGGAACGGATG
GCCGACGAAACCGTAGTCGGTCAGGATCCGGCGCAGGTCCGGGTGGCCTTCGAAGATCAC
GCCGTACAGGTCGAACGCTTCGCGCTCGAACCAGTTCAGGCCCGGCCACACGCTGGTCAG
CGAGGACACCACCGGCAGCGCTTCGTCAGGGGCGAAGCAGCGCAGGTGCATCATCAGGTT
GTGCTGGTACGAACGCAGCTGGGCGACCACGGCGAAACGCTGGGTCGGCATGTGCTGCGG
GCGGGCACCGTCGGCACCGTTTTCCTCGGTGGGGAACTCGCCCCACGCGAAGCGGCCCTG
GGCCTTGCCTTCGACGCCACGGCTGAAGCCCTGCGAGGACACGTCGGCGGTGTCCCATTC
GTCGGAGCCATAACCGAGGTAGTCGACGCCGCACAGATCCACGGCCTGCTCGAAACCAAA
CTCGTCACGCAGCGCCAGGGCGGTGGCGTGCCACTCGGCGGCAGGCACTTCCAGCGTCAC
TTCGCCGCGGGGTTCGACCACGATGACCTTCGCACCAGCGAAACGTGCGGAGAGTCGGTC
GATGAAGGATGCTTGCTCTGCCATGGGGGCTTGGCGCGCTCTTGTCAGGTGAAGGGGTCA
GCGGGCGATGGTCTGTGTACGCCAGATCTTCTTCTGCAGCTGCAGGATCCCGTACACCAG
CGCCTCGGCGGTCGGCGGGCAGCCCGGGACGTAGACGTCCACCGGCACCACGCGATCACA
GCCGCGCACGACAGAATAGGAGTAGTGGTAATAGCCACCACCGTTGGCGCAGCTACCCAT
CGAGATGACCCACTTCGGGTCCGGCATCTGGTCGTAGACCTTGCGCAGCGCCGGGGCCAT
CTTGTTGACCAGGGTACCGGCCACGATCATCACGTCGGACTGACGCGGCGACGGGCGGAA
CACCACGCCGTAACGGTCAAGGTCCAGGCGCGCGGCGCCGGCGTGCATCATCTCGACCGC
GCAGCAGGCCAGGCCGAAGGTCATCGGCCACATCGAGCCGGTGCGCGCCCAGTTCAGCAG
TGCGTCGACGCTGGTGGTGACGAAGCCCTTTTCCAGCAGCGGGTTGTCGCCTTCCGGCCG
CAGGATGTCATCAACCCGGCCTTCCGGCGACGGGTTGTTCATGAGGCCATCGAGAGTCTG
AATCACTCCCATTCCAGCGCTCCCTTCTTCCAGACGTAAATGAAACCGAGGAACAGCATG
CCGACGAACAGGCCCATGGTGATGAGCGAACGGGCGCCCAGCTCCATGAAGACCTGGGTC
CACGGCACGATGAAGATGATTTCCAGGTCGAAGACGATGAACTGGATCGCGATCAGGTAG
TAGCGCACGTCGAACTTCATGCGCGCGTCTTCGAAGGCCTCGAAGCCGCACTCGTACGGC
GACAGCTTTTCCAGATCGGGGCGGCGGGGACCGAGGAATCGACCAACCAGCATCAGCGTA
ATGCCGATACCGGTGGCAACGATCAGAAACAGCAGAGAAGGCAAATATTCGGCCAGCACA
GCGATTCTCTCTTGCCTCTGCCGCCGCGCCTGCAGGCGCTTTGGCATGGGGGAGTGGACG
GGAACCTGCCTGGCGCCTTGCGCGCCAGACGAACCCGCTTTACTTACAAATGGTGCCCAA
GAGGGGACTCGAACCCCTACGACTTGCGTCGCTACCACCTCAAGGTAGTGCGTCTACCAA
TTCCGCCACCTGGGCAAACGATCACATCAGACTATCTTCCCGATGCGCCGCGTATTGTAA
CCGGCTTCAGTGTTTCTGGGAGCCTTCCGAAGGCTTTTCTTCACCAGAAACCGAAGATTC
CGCCTGAGCCGGCACATTCGCCGCCGGAACCGGGGCGGCCGGGACCGGATCGGCCTTCGG
AACGGCCGGCAGTTCGCCCGCCGGAGCCGCCGGCGCACTGGCCGCCGGGGCGGACATCAG
GCCCAGGTCCTGGTCGGCCGCCGGACGGGTGCCGTGACCGGCATACCAGGCCATGAAGAG
ACTGATGCCGAAGAACACGACGGCCAGCCACTTGGTCGACTTGGACAGGAAGTTCGAGGC
GCCACGCGCACCGAACACCGTACCCGAGGCGCCGGCGCCAAAGCCCGAACCCGCCGCCGC
ACCCGAGCCACGCTGCATCAGGATCAGCGCGATCATGGCCACAGCGACCAGCACGTAGAC
GACATTGAGGATCAACATCAGCATTGGAAACCGCCCTCGGACAATACTTCTAGGATTAGT
TCGCGGCCGCCGCCCGTGCGATGGCCAGGAAGTCCGCGGCCACCAGGGAGGCGCCGCCGA
CCAGCCCACCATCGACATCCGGCTGCGCGAACAGTTCCCCGGCATTGTCGGGCTTCACGC
TACCGCCGTAAACAATGGGCAGTGAATCAGCAATTCTAGCATCGAAGCGCGCAACTTCGC
CACGGATGAACGCGTGCACCTGCTGTGCCTGCTCCTTTGTAGCGGTACGGCCGGTACCGA
TGGCCCAGACCGGCTCGTAGGCGACCACGGCCTTGGCAAAGCCGGCCGCGCCGACCAGTT
CCAGCACCGGCGCCAGCTGGCTGGCGATGACCGCTTCGGTCTGCCCGGCCTCGCGCTGCT
CCAGGGTCTCGCCCACGCACAGCACCGGCACCAGGCCGGCATGCTGGGCGGCGGCGAACT
TGCGCGCGACCAGCTCGCTGCTTTCATGGTGGTACTGGCGGCGCTCGGAATGCCCGACCA
GGCCATAGCGGGCCCCGACCTCGACCAGCATGGCCGCGCAGACCTCGCCGGTATAGGCGC
CCTTCTCGTTGCTGCTCACGTCCTGCGCGCCGAAGGCCAGGCCGGTCTCGCCGAAGTCCT
CGACCAGCTCGCCCAGGTACGGCAGCGGCGGCAGGATCACCACGTCCACCCCCTCCAGCG
GCAGCCCGGCGGCCACCTGCCCCAGCAGTTCATTGGCGAATTGACGGCTGCCATGCAGCT
TCCAGTTTCCGGCGACGATCTTGCGGCGCATGAGCGGGTGGCTCCTGTGTGAAGTCAGCC
GGTCATGATACCCGTTGCGGCAAAAATCCGTTTCCTTGTAAGCGGTTACATGGATTTTCA
GCCAACGGCGCAGCCCCTCGTGGCGGGAGTTTGTTTGGGTTGGTCGCGGAAAGCCCGGTT
GGATTGGTGGGCTTGGCCGGGCGGGTGGGGACGGCGGGGGACGCCGTAAACCCGTCCGTG
GGGGCTTGGCCGCGGCATCCATGCCGCGGACACCCCCGTCATCCCCACCCGCCCGGCCTC
CGACACATTCCGGCGGTTCCGCCCGCCACGGAAAGAAAAAAGAAGAGCAAGAGCAAAAGC
GGCATACCACGTGCCCTGCCCCACTTCGATCTGACAGATCTCATCCACGCATGGCGTGGA
TCTACCGTGTCGAGCAAGGTCGACACCCACCAACCGTCACCGGGAAACTGTCGGAGGCGG
GGAGGTGTCGGATGGCGGGGTGTCCGCGGCATGGATGCCGTGGCCAAGCCCCCAGGGATG
GGTTTACGGCGTCCCCGCCATCCGACACCTCCCCGCCTCCCCACGGAACACCCCAGAGCC
GCTTTGGCTTTGGACTTGCCGGCCAGCGGCCGGCACTACCGCGGGTGCAGGGTGCAACCC
TGCAAAGAAAAAGGCCGCCTTTCGGCGGCCTCACTTTTCCTTACTTCAGCTTGATCTCGC
GCAGGCGTTCCTCGAGGAAGCCGTGGGCGGTGATCGCCTCCGGATACCGGCTCGGGTTCT
CCGGGGTGATGCACGAGGGCAGCACGTCGATCAGGTAGTCGGGGTTCGGGTGCAGGAAGA
ACGGCACCGAATAGCGCGGCTGGCGCGCCAGGTCACCCGGGGGGTTGACCACGCGGTGGA
TGGTCGACGGATACACGTGGTTGGTCAGGCGCTGCAGCATGTCGCCGATGTTGACCACGA
TCGTGTCCGCATCTGACGTAAATGGCACCCACTCGCCGTCATGCGACTGCACTTCCAGGC
CTGCGGCACTGGCGCCGACCAGCAGGGTGATGAAGTTGATGTCGCCATGGGCACCGGCAC
GCACGTTCGGGATGTCGTCAGTGGTGATCGGCGGGTAGTGGATCGGGCGCAGGATCGAGT
TGCCGAAGTTGGTCTTGTCGGCGAAGAAGTCTTCCGGCAGGCCAATGTGCAGGGCCAATG
CGGACAACACGCGCGACCCCAGGTTGTCCAGCGCCTGATACAGGCCGTAACCGCGCTCAC
GGAAACCTTCGACCTCGGCCGGCCACAGGTTCGGCGCCATCACGTCCCGGTACTTGGAAT
CGTCGGCGATCTCGCGGCCGATGTGCCAGAACTCCTTCAGGTCGAAATGCTTGGAGCCCT
TGGCGGTTTCCACGCCGAACGGGGTGTAGCCGCGGGCGCCGCCGCTGCCGGCCACGTGGT
ACTTGCGCTTGACCTCTTCCGGCAGGGCGAAGAAAGCCTTGAAGGCATCGTAGGCCGCGT
CGATGTCGGCCTGCGGGATGCCGTGGTTACGGATGCCCGCGAATCCCCATTGGCGGTAGG
CCGCGCCCAGCTCGGCCACGAAGGCCTCGCGGTCGCTGTCGAAACGGGTGATGTCGAGGG
TGGGGATCTGGCTCACAGCGGTTCCTGGCTTGTCGTTGGGTCTGAGGGGGCCAACGCATT
CATGGCCCGCCTGAACATTGTGACAGATCGCCCGGGGGACGCCACTCGATACACGGAAAC
AAACCGATACAATGCGCGACCCGCGCGCGGAGCAACGCTTCCGTCACGTTGGCCCCGCCC
CTCTCCTGCACCCCCTGAACCTGCCCCACCATGCCCGCAGCTGCCCCTGCCGCCCCTGCC
ATTGAAGGTTCCGCCCGGCGCTGGCGGCGGCTGGCCTGGTGGTCGCTGTTCATCGCCGGC
AATGCGGTACTGGCCGCGGCGATTGCGCTGGGCAATGTACCGCTGCGTGACAATCCGGGC
GGCGGCGCCGGCCTGGCCTATCTGGCGGTCGCCCTGCCCGGCCACCTGCTCGCGTTCGGT
GCGCTGGCCGGCCTGCTGCCGCTGCTGCTGGGCCTGTGGCCACGCAGCGCGCGTACGCTG
AGCATCAGCGCGGCCGTGCTGCAGGGCCTGTGGCTGTGCCTGCTGCTGGTCGACGCCAAG
GTCTTCACCCTGTACCGCTTCCACCTCAATGCCATGGTTGTGAACATGGTGTTCGGCGGC
GCCCTGCAGGACCAGGTTGCCCTGTCCTGGAAGACCTGGCTGCAGGTCGGCCTGCTGGTT
GCCGCGGTCTTCACCGCCGAGGGCCTGCTGGCCTGGGCGTGCTGGAAACTGCTGCCGGCC
GCGCCGCGCCGTCGACGGGTGCTGCAGGCCTGGGCGGTGGTCGCGCTGCTGATGGCCGGC
GGCCAGGTCGCCACGGCCTACTACGACGCCCGCGGCGACCGTGATGTGATCGCGCAGTGG
AACTACCTGCCGTGGGCGCAGCCGATCACGGCCAAGAGCTTCATGCGGCGCCTGGGCGTG
GTCAGCCAACAGCACGCCGGCCTGCCCGACCCGCGCCATGCGCAGCTGCTGTACCCGCTG
CATCCGCTGCGCTGCCAGAGCCCACATCGTCCCAACGTACTGATGGTGGTACTGGAGTCG
CTGCGCCACGATGTGCTGACACCGCAGCTGATGCCCAACACGTCGACGCTGGCGCAGGAT
GCGCGCGTCTTCGACCACCATTTCAGCACCGGCAATGCCACCCGCTACGGCCTGTTCGGA
CTGCTCTACGGCCTGCCCGGCGGCTATTGGCCGAGCATGCTTGACGAGCAGCGTGGCTCG
CAGCTGTTCCAGGTGCTGGGCCAGCAGGGCTACGACCTGCACCTGTACGGCAGTGCGCCG
TTGTACAGCCCGGAGTTCGATCGCACGGTGTTCGCCGATGTCCGCGACCAGCTGCACCAG
GGGCCGGCAGCGCTGAAGTCAGACGGCCGCGACCGCGCGATCATCAGTGCGCTGCAGCAG
GACATCCGCGCCAGCCAGGCCGCGCAGCGACCGTGGTTCGGCTTCGTGTTCCTCGACTCC
ACCCATGCGCCCTACCACATGCCCGAGGGCTATCCGGCGGTGGCCACACCGATGGCCGCC
GATATCGATTTCCTCAAATTCGGCCCGGAGCATGACCCGACGCCGGAACTCAACCGCTAC
CGCACCGCCGTGCACTATGCCGACAGCCTGATCGGCTCGCTGCTGGACGACCTGCGCGCA
CAGGGCCTGGCCGAGGACACCATCGTGCTGGTCACCGGTGACCATGCCGAAGAGTTCAAC
GACCTCAAGCTGAACTACTGGGGCCACAACGGCAACTTCTCCGACTATCAGCTGCAGGTC
CCGTTCGTGCTGCATTGGCCGGGCAAGGCCGCTGGCCACGACGCACGCACCAGCTCGCAC
GAAGACTGGGTGCCGACACTGATGCGCCACGCACTGGGTTGCGAGAACGCACCGGCCGAT
TACAGCACCGGCCAGGACCTGCTGGCCGAGCCGCAGGGCACGCGTGCGCTGGTGGTCGAA
AGCTGGTCGCAGCGCGCGGTGCGCCATGGCGATGCCATCTATGTGTTCGACAAGTTCGGC
AACGCCACCGCCCTGGACCTGCGCTACCGGCCGCTGCCACAGCAGGCGCCCGATGCGGCC
GCCGTACGCACTGCATGGGAAGCGCTGACCCGCTTCCGCAACCGCTGACCCTCAAGGATC
GATCCTGCATGAACCGTCCGCTGCGCATCCTGCACACTGAAGCCGCCAAGGGAATGGGCG
GGCAGGAGATCTACATCTTCCGCCACATGCAGGTGATGCGCGCGCGTGGCCACGAGGTGG
CGCTGCTGTGCCAGCCCGAAGCGCGACTGGCCCAGCTGGCACGCGATGATGGTTTCACCG
TGCATACCCTGCGCATGGGTGGCCTGCTGCGCCTGCTGCGCGGCATCTGGTCGGTCTCGC
GCCTGGTGCGCCGCGAACGCTATGACGTGGTCAACACCACCAGCCGCCGTGACGCACTGA
TCGCCGCCGCCGGTGCACGCCTGGGCGGCACGCCGCTGGTGGTGCGCTCGCGCCACCTGA
TGAGCCCGGTCAACTCGCTGCTGACCTATACCGGCCTGCCGCACCGGGTGCTGACCGTCA
GCAGCTTCGTCAAGCAGTTGCTGGCCGCGCGCGGCATTCCGGCCGAACACATCGGTATCG
TGCCGCCCATCGCGGTCCCGCCGCGCTGGAGCGAAATCCGCAAGGACGACCCCTGGCAAT
GCCTGCAGGAGGTACGCGCGGACGTGCGCGCCGAACTCGGCTTCGGCGAACAGGACATCG
TGGTCGGTTGCGTGGCGGTGCTGCGCGAACCCAAGGGTCATGCCGACCTGCTGCAAGCGA
TGGTACCGCTGTGCAAGACGCACCCGAACCTGCACCTGGTGGTGGTCGGCGATGGCCAGC
CGGTCATGGACCGGCTGCAGGCGCTGCGCGACGAGCACGGGCTGCAGCAGCAGGTCCATC
TGCTCGGCTATCGCGATGGCGCATGCCGGCTGATGGCTGGCTTCGACATCTTCGCGCTGG
CATCGCACAAGGAAGCGGCCGGTACCGTCTTCCTGGAGGCCGCCTATGTCGGGGTGCCGA
TCGTGGCCACGCGGGTGGGTGGCGTGCCGGAGATGGTGATGGATGGCAGCAATGCGATCC
TCACCCGGCTGGGCGACAATGCAGCCCTGACAGGCGCCCTGCGCCTGCTGGTGGACGATC
CGGAACGGCGGCGGCAGATGGGCCGCGCCGGGTGGGACTGGATGCGCAGCGCGCACCGGT
TCACTCCCGACGGCCACGGTGAGACCACCGAACACTATTACCACCAGTGGCTGAAGGAGC
TGGGACATGGCTGATGCCCGAACCGTACCGGTGCTGATGCACCACCACGTCAGTCCGTCG
CCGGGCATGATCACCGTGTCACCGGAGAATTTCGAAAGCCAGATCGCGTGGCTGGCCGGC
AACGGCTGGACGTCGCTGACACTGGACCAGTACGCCGGCTTCCTGGCCGGCAAGCCGGTG
CCGCGCAAGTCGATCGTGATCACCTTCGACGATGGCTACCTGGACAACTGGGTGTATGCG
CACCCGATCCTGCAGAAGTACGGCATGCACGCGGTGGTGTTCGTGGTCACCGGCTGGATG
GGCGAAGGCCCGGAGCGGCCCCACGCCGGGCTTGCCGGGGCAACGTTGCCTGCCACGCCG
GACCATCGCGGCTGCGAAGCGGCGATCTACGAGCAGAACCGCAGCGACGACGTGATGATG
CGCTGGAGCGAAGCGCGCGCGGCCATCGCCGCCGGCACCTTCGAAGTGCATTGCCACACC
CATACCCACACCCGCTGGCTGCGCCGCGACGACCTGGACCGCGCACAGCGCCGTGCCGGC
CTGAGCCACGACCTGGCAGTCTCGCGCGACGTCCTGCAGGACAAGCTTGGCGAGGTGTCC
GATACGCTGTGCTGGCCCTACGGCGATTTCGACCAGGACCACATCGAGGTGGCGCGCGAG
CACGGCTTCCGCTACCTGCATACCACCCACCCGTTCGGACGCAATGTGGTGGGCGGCGAC
CCGGAGCGCATCTATCGTTTCGCGATCCGCAACCGCCCGGCCAGCTGGCTGCGAAAACGC
ATCGCACAGAGCTACAACCCGCTGATCGCACCGCTGTTCAATGGCTTCAAGGCACGCCAG
AAGAAGATGGTGCCGGGGCCGTAGGCAACCCACCGCCCTGCCCCTTCAACGAAAACGCCC
CGGCATTCCGGGGCGTTTTCGTTGGGCGGATGTGCAGCGGCCTCAGGCGGCGGCTTCACG
TACCGCCGCGGACAGTCGATCCAGCGTGTCCTGCATCAGCGTCGCATCATCGGCCTCGAC
CGTGACCCGCACCACCGGCTCGGTACCGGACGGGCGCAGGAACGCACGGCCACGGCCGGC
CACCGACTGCTGCGCGACAGCCAGCGCGGCCTGCACGCTGCCGGCCTGCACCGTGGCCTT
GGCCGAGACATTGCCCAGCCGCACGTTGACCGTCTTCTGCGGCACCCGCACCAGTCCTTT
CAGCGCCTGGCGCAGGGTCTGCCCGCTGTTGCGCAATGCCACCAGCACCTGCAGCGCGCT
GACGATGCCGTCGCCGGTGGTGGCCCGATCCAGGCACAGCAGGTGGCCGGAGGCTTCACC
GCCGAGCACGCCGCCGCCTTCCATCAGCGCCTGGTGCACGTAGCGATCGCCGACATTGCT
GCGCACGAACGGAATCTGCAGGTCGGCAAATGCCTTCTCGACGCCGTAGTTGCTCATCAG
CGTGCCGACCACCGGGCCGCGCAGGCGGCCTTCGGCTTTCCATGCACGGGCCAGGATATA
CAGCAGGTCATCGCCGTCGACCGGGTTGCCCTGGTCGTCGGCCATCAGCACGCGGTCGCC
ATCCCCATCGAAGGCGATGCCGAGATCGGCGCGGGTTTCGCGGACCTTGGCCGCCAGGTT
GTCGATGTGGGTGGAACCCACGCCGGCGTTGATGTTGACGCCGTTGGGCTCGGCACCAAT
GCCGATCACCTCGGCGCCCAGTTCACGGAACAGCAGCGGCGCGATCTGGTAGGTGGCGCC
GTGCGCGCAGTCCAGCACCAGGCGCACGCCACGCAGGTCGAACGCGCGCGGCACGCTGGC
CTTGCAGAACTCGATGTAGCGGCCGACCGCTTCGCGCGCACGCGACGCCTTGCCCAGCTT
TTCCGATTCGGCGGTGGTGAACGGGATGTCCAGCGCCGCTTCCAGGGCCAGCTCGGTGGC
ATCGTCGAGCTTCTCGCCCTGGGCGGAGAAGAACTTGATGCCGTTGTCGTAGTGCGGGTT
GTGCGAGGCGCTGATGACGATGCCAGCGTCCACGCCAAGCGTACGGGTCAGGAACGCCAC
CGCCGGGGTCGGCATCGGCCCCAGCAACTGCACGTCCGCACCGGCGGCGACCAGGCCGGC
TTCCAGTGCCGCTTCGAACATGTAACCGGAGATGCGGGTGTCCTTGCCGATCACCACGAT
CGGCCGGCGCCCATCCTGGCCGCGCTGGTCGACCAGGACACGGCCCAGGGCGTTGCCCAG
GCGCAGCACGAAGTCGGCCGAGATCACGCCCTGGCCGACCCGTCCACGGATGCCATCAGT
ACCGAAGTACTTGCGGCCTCCCATCAAGCCACCTCCGGCGCCGGCTGACGGCCCAGCATT
GCCAGCAGATCGGACAGGCGGTCGCGCATTTCGCGACGGTCGCAGATCTGGTCGATGGCG
CCGTGCTCCAGCAGGAATTCCGAGCGCTGGAAGCCTTCCGGCAGCTTCTCGCGCACGGTC
TGCTCGATCACGCGCGGGCCGGCGAAGCCGATCAGCGCCTGCGGCTCGGCGATGTTGATG
TCACCCAGCATCGCGAAGGAGGCCGACACGCCGCCGGTGGTCGGATGGGTCAGCACCGAG
ATGTACGGCAGGCCGGCTTCACGCAGCTTGCCCAGCGCGGCCGAGGTCTTGGCCATCTGC
ATCAGCGAGAACAGGCCTTCCTGCATGCGGGCGCCACCGCTCTGCGAGAAGCACACGTAG
GGCGCACCGATCTCGACCGCGGTTTCCGCGGCCAGTGCGAAACGCTCGCCGACCACCGAG
CCCATCGAGCCGCCCATGAAGGCGAAGTCGAACGACGATGCCACCAGCGCACGGCCCTTG
AGCAGGCCGCGCATGGCGATCAGCGCGTCGTACTCGCCGGTGTTCTTCTGCGCGATCTTG
ATGCGCTCGCTGTACTTCTTCTGGTCCTTGAACTTGAGCAGGTCGGTCGGCCCCAGGCGC
GCACCGATCTCGGTGGTGCTGTCGGCATCGAACAGGGCAGCCAGGCGCGCACGCGCACGG
ATCGCCATGTGATGGCCGCACTTCGGGCAGACTTCCAGGTTCTCTTCCAGTTCCGGACGG
TACAACGCGCTGCCGCAGTTGCTGCACTTTTCCCACAGGCCCTCGGGGACACTGCGCTTC
TTGCTGGGGGTGTTGTCGGTGCGGATGCCGGACGGCATCAACTTGCTGAGCCAACTCATG
CGGGAGGACACTTCCGTTCAGGGCGGCCCGGGGGCCGCAAAGGCGGACAGTCTAGCTCCG
CTTTCCCCGCCCGTGCACCCCCTTGCCAGCCACGGGGCAGCCGGAAAAAACCATGCTGGG
ACGTACGTTTAGGTGCTGGGGCGGTGCCCGCCGCTGGCCGGCAGCCCTTGCGTGCAGACC
GATGGGTAGTGCCGGCCGCTGGCCGGCAGCCCTTGCGTGCAGACCGATGGGTAGTGCCGG
CCGCTGGCCGGCAGCCCTTGCACGCGAGCCCTCAGGAGGATGCCGGCCAGCGGCCGGCAC
TACCGTTACGCGTCCAGCGCCTGCCGCAGCGGGGCGAGGAAGGCCCGGGCGTGCTGCGCG
GCCTCTTCCGCCGAGCCCGCTTCGGCCAGCGCCGCCACCAACGCGCTGCCCACCACCACG
CCGTCGGCCTGGCGGGCCATGGCCGCGGCACTGGCGGCATCCTTGATGCCGAAGCCCGCC
ACCACCGGCACCGACGCACGCGCGCGCAACGCCTGCAGGCGGGCACTGGCGGCATCGCTG
TCCAGGCGCTCGGACGCGCCGGTGACACCGGCAAAGCTGACGTAGTAGAGATAGCCACGG
GCCAGCGCCAACAGCTTGTCGGCTCGCGCCTCACTGGTGGTCGGCGACGCCAGCAGTACC
AGCGCAAGGCCGGCTGCGTCGAACGCCTGCTGGGCGTCGCCCGCTTCTTCCGGCGGCAGG
TCGACCAGCAGCACGCCGTCCACGCCGGCGTCGACGGCGGCCTTGGCGAAGGCCGCGTAA
CCGTGGATCTCCACCGGGTTCAGGTAGCCCATCAGCACCACGGGGGTCTGCGCATCGCGC
TCGCGGAACTGCGCCACGGCCTGCAGGACGTAGCGGCTGCCGGCGCCGCGCGCCAGCGCG
CGCTCGGAGCTGCGCTGGATGGTCGGGCCATCGGCCATCGGGTCGGAGAACGGCACGCCC
AGTTCAATCACGTCGGCGCCGGCGTCGACCAGTGCGTGCATGACCGGCACGGTGGCCTCC
AGCGAGGGATCACCGGCCGTGACGAAGGGGATCAGCGCCTTGCGCTGCTGTTCGCGCAGA
CGCTGGAAACAGGCATCGAGTCGGGATACGGACATTTCAGGCACATCCTTCAATCAGTTC
AATCGCATCGCTGGTTCCCCAGTACATCTGGGTGACCCGCCCTTCAAACAGTTCCACGCG
GATACCCAGGTCCGAACCCGGGTCCTGCCAGGTGAGGTACTCGCCCTGGTCACCGTCGTA
GGCATGCGGGCTGGATACCGGCGGCTTCGGGAACTGGGCCATGGCCTGGGCGCGGGTCAT
GCCGACACGCAGGCCGAACGGACCGGGCTGCTGGGTCGGCGCCCCGCTGTCCGGATCCAG
GCCGAGATCGAAACGGACGACGCGATCTTCATCGGTCATCATCGACACGCCGGGCGGCAG
CCCCTTGCCGTCGTAGTACTCGCAACTGCCGCCGATGGCTTCGACCGCCCCTTGCGCGGT
CCACGGCCCGAGTGCCTTCAGATCGCCCATGTGCTGGCCGATCAGCACCTCGCCGGCATG
GTCCAGCGCCACCGAGACCACCGCGGGCGCGCCATCGCTGTCCATATCTTCCATGGACGG
CGGATCGACGATCGGCGCACGTGCCATCGGGTCGAGGTCATCATTCGCGGCCGCCTGCTG
TGCCGGCTGCGTGGTGGCCTTGGCGGCCGGTGCCAGCAGAGGCGGCTCCGGCGGCTGGCA
CGCGGCCAACCCCAGCGCCAGCAGCAGCACGCCACTGTTGCGCAGCAGCGCGCTCACAGC
ACCAGCCCTTCGCGCGCGGCGATGGTATGCACATCCTTGTCGCCACGGCCGGACAGATTG
CACAGCACGATCTGGTCACGCGGACGCTCACGCGCCAGCTTGATCGCCTGCGCCAGCGCA
TGGCTGGACTCCAGCGCCGGCAGGATGCCCTCGGTATGCGCCAGCAGGTGGAAGGCCTGC
AGTGCTTCGTCATCGGTGATGCCGAGGTAGCGCGCGCGGCCGGTATCGGCCAGGAATGCG
TGTTCGGGGCCGACGCCCGGATAGTCCAGGCCGGCCGACACCGAATGGGTCTCGATGATC
TGGCCGTCGTCGTCGCACAGTACATAGGTGCGGTTGCCATGCAGCACGCCCGGGCGACCG
GCGGCGATCGATGCAGCATGGCGACCGGTGCTGATGCCATCACCTGCGGCCTCGGCGCCG
ACGATCTCGACCTGGCGGTCGTTGAGGAAGGCATGGAACAGGCCGATGGCATTGCTGCCG
CCGCCGACGCAGGCAGTGATCGCATCGGGCAGGCGGCCGTACTCGGCCAGCATCTGCTCG
CGTGCCTCGCGGCCGACGATGGCGTTGAAGTCGCGCACCATGCGCGGGTAGGGATCCGGA
CCGGCGACCGTACCGATGATGTAGAAGGTGTCCTGCACATTGGTCACCCAGTCGCGCATC
GCTTCGTTGAGCGCGTCCTTCAAAGTGGCCGAACCGGAGGTGACCGGCACCACCGTCGCG
CCGAGCAGCTTCATGCGGTAGACGTTGATCTTCTGCCGCTCGATGTCGGTGGCGCCCATG
TACACCACGCATTCCAGGCCCAACCGCGCGGCAACCGTGGCGCTGGCCACGCCGTGCTGG
CCGGCACCGGTCTCGGCGATGATGCGCTTCTTGCCCATCCGCGCCGCCAGCAGCGCCTGG
CCGATGGTGTTGTTGATCTTGTGCGCACCGGTGTGGTTCAGGTCTTCGCGCTTGAGCAGG
ATCTGCGCGCCGCCGACATGGTCGCTCAGCCGCTGGGCGTGGTAGATCGGGCTCGGCCGG
CCCACGTAGTGGGCCAGGTCGCGGTCGTAGGCGGCCTGGAATGCCGGATCCTGGCGGGCC
TGGTCATAGGCCTGGGCGAGTTCCTGCAGCGGGCCGACCAGGGTTTCGGCAACGAAGCTG
CCACCGTAGCGGCCGAAATGGCCCTGGGCATCCGGGAAGGCGTGGTAGTCGGCAATGGGG
GAGGCAGACATGGAAGCGACCGCTGGTTCGAGACAGGTGGATACTCTAGCGCACGGGTCG
TGACCGGAAAATGGATATTATCTGGCATATACCGTCAGGAAATCTCACATGAGCCGTTCG
CTGTTGCCACCGCTCAATGCGCTGCGCGCGTTCGAGGCCACCGCCCGCCTGGGCGGGGTT
GGCCGCGCCGCGCAGGACCTGCACGTGACCCACGGCGCGGTCAGCCGCCAGCTGAAGCTG
CTGGAAGACCACCTCGGCCTGGCGCTGTTCCAGCGGGCCGGTCGCGGCCTGCGCCTGACC
GCTGCGGGCACGCGCCTGCAGGCAGCGTGCAGCGAGGCCTTCAGCGGCATCGAAGACTGC
GTGCGCGAACTGCGCCGGCCGACGGCGGCCCCGGCGCTGGTGCTGGGCTGCAGCGGCAGC
GTGCTGGCGCGCTGGATGATTCCGCGCCTGCCCGCACTGCAGGCCGCCCTGCCCGGCGTA
CGCCTGCAGTGGTCGGCGCTGGATGGCAGCTTCACCGAGGCGCAGGCCGCACTGGACGCG
GTGCTGCTGCTGGCGCAGGGGCCGTGGCCCCGGGGCTGGCAGGTGCGTGAGCTGGCGCCG
GAACGGGTCGGCGTGGTGGTGGCCCCCTCGCATCCGGCCGCGCAGCGCCTGCGGCATGTG
CCGCCCTCGGCGCTGCTGCAGGAGACGCTGCTGCACACCAGCTCACGGCCGCAGGCATGG
CCGGCGTGGGCGCAAGCGCACGATCTGGACACCTCGAAGCTGCAGCTGGGTACTGCCTTC
GAACACCTGTACTACCTGCTGGAGGCAGCGGTGGCCGGGCTGGGCCCGGCGATCGCACCC
GAGCCACTGGTGGCCGAGGACCTGGCCGCCGGGCGACTGGTCGCGCCGTGGGGATTTGCC
GCCACCGGTGGCTTCTGGGTGCTGGCGCGACCGGATGGACCGGCAGATGGGCGCGTGGAT
GCGCTGGCCGACTGGCTGGGCCAGCAACTGCGCTGACAACAAAAAGGGGACGGAGGGGAT
TAAGTCGCAAGTGGCACAAACGACTTAATCCCCTCCGTCCCCTTTTTTCAGCTGGCAGTC
GGGGTGGCCAGTCGCTGCTGCAGGTCTTCGCGCAGGCGCGACAGCTCGACTTCGGCCTGC
TGCCGCTGCTGCATTCCTTCGCGATGGATGCTGCGCACTTCCTCGACCGTGGCGATCAAC
TGGTCGTGCACGTGGCGCAGCGTCGCCACGTCGATCACGCCGCGCTGGTTGCTGCGCGCG
GTATCCACCGAGGCCTGGCGCAGCAGGTCGGCGTTGCGGCGCATCAGCTCGTTGGTGGCA
TCGTCGATGGCGGTGGACAGCTCGACCGCGGCCTTCTGCTCACCCAGCGAAAGCTGGATG
GCGAACTGGCGCTTCCACGACGGGATGGTGATCTCGCGCACCGTGTTGAACTTCTCGATC
AGCTGCAGCGCGTTGGCCTGGATCAGGCGGATCATCGGCAGCGACTGGTCGGCCGCATGC
TGCATCAGCTGCAGGTCGGACACGCGCTTTTCGAGGAGGCGGATCGCGTTGTCGACTTCG
CTCTGGCGGATGCGCTGCTGCGGATCCTCACTGCCCTGCCCGGCCTGCTGCTCGGCCTGC
AGTTCGGCCAGGCGCTGCTTGCCGGCCGCAGCATACAGGCCCAGCGCATGGCGTTCTTCG
CGGACGATGTCATGCATGCGGTCGAACTCGCCCACGCGCTTGCCCATCAACGCCTGCTGC
ACACCGACATCACCCAGCAGCTGCTCGATCTGCGCATTGGTGTCGCTTAACTTCTGCACC
AGCTCGCCCTTGGATACGCGCAGGCGGTCGATCAGGCCACCGATCACCGGCACCTTCGAC
CGCTGCGCGAAGCCGTCCAGCTTCAGGCTGCGTGCGATGCGCACCACTTCGCCCAGTTTC
TCGCCGCTGGCATCGAGGTCACGATTGCGCACCTGGTCCAGCAACTGGCTGGAAAACGCT
GCGGTGCGCGTGGCCGCTTCGCGACCGAAGACCTGCAGGTTGCCCGGGCGCAGGTCTTCC
AGCTCCAGACGGATCTCGGCGATGCGCGGCAGATCCTCGCGGACCAGGCCAAGCGCCTGC
AATGCGCCTTCATCGAGCGGAACGGCGGTAGTCGTGCCGGGCACGAGGGCACCGGGGGTC
TGGCTGTCCTGGGTCATCGGGCAGTCTCCTTGCAGTTGGGTAAGCGGCAGCGGCGGCCGG
CTCAAGGCAGTCTAGCCTGAGCCGCCGCGACCTCGTCATCGATCTGTGCGTGCAGCGTGG
CGGCCTTCGCCGCCAATGTGGCGCCGGCCGCGGCCTGGCCCGCCGCGGCGGCCTGCCGCC
AGGCTGGCAACAGGACGTCATGGATGCGCGCGAAGCGTTGCAGCAGCACGTTGTCCTGGT
CCTGCAGGAGCTGCCACTGGCCGGCCTCGAGACGGCGCAGCGTGGCCAGCCGGCGCAGGT
GATCGAGCCGTTGCGACAGCGCGGCCTGGCCGGCGGTATCCAGCGACGCCAGCCGCACCG
CTGCCAGCTCGACCCAGGCGTCCAGCGCTGCGGCCGCCGCTGAATGTCCGGCGATGGCCA
TGGCCCGCAGCTGCAGCTGCTGCTGCAGCTGCTGGGCCTGCTCGCGCGCCTGCAGGGCCA
GCACGCCCAGCTGCGACTGCAGCGCACGTCCTTCCGCCTCGCGATCGACATCGCGCCCCA
GCAGGCGGCCCCACCAGCCCGCCTGCTGCCGGATCTGCGCCGGGTTATCGGCCTGCAGGG
CCAGCGCGATGCGTGCCAGTGCGGCCACCAGCCCTGCGCCCGCGCCCGGCGGCAACGGTG
TTTCGCGCCGCGCCAGCGCCTGCAGCAACGGCGCACCATAGTCGGCCAGCGCGGCGACAT
CGGCCGTGTCCGGCAAGCTCGGTGGCGGCAGTGGCGCCTGCATGGTCACGGCAGCGGCGG
CGGCTTCGGTGTCGTCGCTGGAATCTCCTCACCGTCGTCCGGCGGCAACGACTCGCCGTA
GAAGTGACGCATCAGCGCCTCATCCAGCGCGCGCTCCTCCGGCGTCGTGGCACGGCGCAC
ACGCGCACGCTGCGCCACCGCACTGTTCGGCACCCCACGCTCGACCTGCTGCCGCGCCCA
GCCGGCGAACGCGGCCAGGGTCTGCGACACCTGTGCCTGCTGCGCCTGCGATGCCGCCAA
CAGTTCCACCAACGGTGCCAGGCCAGCCTGCAGGTCGTCGGCCAGGACCGTCGTCGGCAC
ACTGGCGGCTGCCGCGACCGGCACCGGCGCGGCGGCCGGACGTGTTTCAGAAAGACGATG
CAGGGCCTCCAGCAACGCCGGCCACGGTGCCGGGTCGGCAACGGCAATCGCTTCCGGCGC
CGGCGGTGGAAGCTGCAGGGCGGTGGCGATGTCGGCCAGCTGCGCGACCACGCGCCCACC
GACATCGCTGTCGTCGGCCCCCATGGCCTTGTTGCGCAGGAAGTCGCGCTTGATCTGCGT
CCAGCGTTGCGCCTGCGTGTCGTCCAGCACGCCGCGCAGCTCGGCCAGCTTCAACAGGTT
TTCTTCGGCGCCGGTGGTCAGCAGCTGTGCCTCGCCCAGGTAGTGGTCGGAGATCAACTG
CTCCAGCTCATCCTCGTTCATCACCGGCGAGATCTTCTCGGCGAGCTTGTTCATGTTGCG
GTAGCTACCCTGCAGCCGGAACGGCGGCTCGGTGCGGTAGCGGTCGTCCTGCGCGGCACT
GGCGATGTACTGCTGGTTGACGCGGTAGACCACGTCGCGCACGCGCAGCATGCGCTGCAG
GGTGGCGGTGATTTCGTTGATCTCCGCGCTGCTGTAGGCGTGGCTCAGGCCGTTGGTCGA
GACCTCCTTGCCCATCGCCCGGTCGACCAGCGTGTACAGGTCAGCCATGTCGCGCGTAGC
CAGCGGCGCCAGCACCGGGTTGGAAGTCAGGCTGTTCTCGATGTAGCTGAGGGTAAAGGC
CGCCTCCATGCCACCGAGCACATCACCCAGGTTGTAGATGTCGGCACGGTTGGCCAGCAT
GTCCGGAATCTTGAACACCTCGCCAGACTCGGTGTACGGATTGCCGGCCATCACCACGCA
GAATTTCTTGCCGCGCATGTCGTAGGTGCGGGTGCGACCGCGCCACACACCTTCGATACG
GCGGGTGCCATCGCACAGCGAGATGAACTTCTGCAGGAACTCCGGATGGGTGTGCTGGAT
GTCGTCCACATACAGCATGGTGTTGTTGCCCATTTCCAGCGCCAGGTTGAGCTTCTCCAG
CTCCTGCCGCGAGGTCGCGTCCGGTGCCTGGGCCGGGTCCAGCGACCGCACCTCGTGACC
CAGCGCCGGGCCGTTGATCTTCATGAAGACCAGGCCCAGGCGGTGCGCCACGTATTCCAT
CAGCGTGGTCTTGCCGTAGCCGGGCGGCGAAATCATCATCAGCAGGCCCATCAGGTCGCT
GCGCTTGTTCTCGCCGACCGTGCCCATCTGCTTGGCCAGGTTGTCACCGATCACGCCCAG
GTAGACATCATTGATCAGCTTGTTGCGTACGAACGAGGACAGCGGCCGCGCCTTGAACTC
GGAAAGCCGCAAGGTCTCGCGCTCGCGGCCGATGATGCCCTGGCGCAGCGCCTGGTAGGC
ATGGAACGCTGGCACGAAATGACGCAGGTGCTGCTTCAGGCGCGCCAGGAAATCATCCAG
CGATACCACCAGCGTGCCGTTGCTGATGCGTGCGTGTTCACCCAGCAGGCCACTGACCTC
CGCCTGCAGCGCGGCGTCGCTGGCACGGGTACGCAGCTGGCGCTGCACCAGCAGCAGTGC
TGCAGCCTCGTCGACGTAGCCGGCATGCGGGGCATGCGCCGGCATCCGCGCCAGCGCCCG
CAGCCACTGACCGGCCAGCGCCCAGCGCGTGGCCAGCGGATCCTGGCTGCGCTGCAGGGC
GCGTTCGACCGCCTCGCGTTGCCCGGCCTGTTCCAGCTGCCGAGCCAGTGCCTCCAGCAG
CGCTACCGCATGGCGGCTGCTGCTGAACACCGGTTCGCCGGCCGCCAGTTCCTCGCCCAG
ATAAGCGGCCGCGGCCTCTGCGGCATCGGCATCGAACGGCAACGCGTGGGATTGCGCATA
CGCCAGCAGTGCCTCGGCCATTTCCGCACGCAACGCCAGGCGCCCTTCGTCGGACCCCAG
CAGGCGTGCCAGCGCTTCAGCACCCATCTGGCGGGCCGGCCATTGCGCCACCGCTTCGCG
CCGCTGCTCGGCAGCCCAGAACAGCACCGCCAGCGCACGCACCCGCGGTGCATGCCGCAG
GCTGCCGGCCGCCTGCTGCAAGGGCAGCAACGCACGCAGGATCAGCGCGGCATCATGGTC
ATGGATGCCGCGCTCGTAGCCTTCGCGGTAGCGCGGTGCGGCAAACGCACGCACGCGCTG
GTCCAGTGCTTCGGGCGTGGCGACGTCGTGCTGCAGCGTGGCCAGGTCAAGCCCGTCGCT
CCCCTCCTGCGCGGCCATCAACAGGCTGCCGGCAAGATACTCGCCGCGATACAGTGCAGG
TGATTCGGAGTCCAGGGTGACCGGCCAGAACGGCTTCAGCGCATCCAGCTCCGGATCGTG
CAGGGTCTCCAGGAAGTCGGTGCCGGTCAGATGGATCGCCAGCGTGTCACCACGCGGCAG
CAGGGTCAGGTCCAGCGCCTGGGTGTTGACGCTGAAGCGATGGCGCGGCCCCAGCCGCAC
CACGTTGCCGCCCGCTTCGTACAGATCACTGCGGTCACGCAGCTGGCGCACCGCCTGGTC
ACGCACGCCCTTCAGGCGCGCTTCGATGTCGTCGGCCTTGACGTTGTCATGCAACGCGCG
CAGGCGTTCGGCCAGCTCACGCAGCTTGAGGATCAGCGGATCGCCGGCAAAGAACGCATT
GAGCTCATCGGCGGTGGCGAAGCGCTCGGTGCGCTTGGCCAGGCCATCGAGGATGCGGCT
GGCCGCATCCAGCACCGAACGTGCCTTGCGCTGGCGGTCATCCAGCAGCGCCTGCTTGTG
CGTTTCGAAGGCTTCAACCAGCTCTTCGCGCTTGCTCAGGATGTCGCCGAGGAACTGCTC
GTGTTCGCCGAACTGGCTCTCCAGCTCCTCCAGCTGCACCAGCAGGCGCGACAGCTGCTC
GTCGGCACGCTCCGGGTCCGTGGCCAGCGCCAGCGCGCTGGTGATCGACTGCGAGAACAG
CGCGAACTGCGCGGCGAACTGCGCCACGGCCTCGGCTGAGCCGAGCGACCTGCGGCGCTG
ATCGGCACGCGCGCGGGCCTGGTTGAGGCGGCCGTACAGCACCGAAATGGACTCGACCAC
GCGGGTGCGGGCGGTGGCATCGTCCACCTTCAGGCCGGCCATCAGTTCAGACAGCATATC
CAGATCGGCCGCCATCCCGCGCAGCCCCTCCAGCTGCTCATCCAGCTGGCGGGCACTCTG
CGCCTGCTGCGCAGCTTCATCCAGCGCCTGCAGGCGCGTGGTCAGCGGCACCAGCGCGGC
ATCGCCGGCGAGGAAGTCACCCGTGGCGGCGCCGACATGATCCTGCGCCTCCACCAGCTC
GGCCGTCATCGTCTCGATGCGCGCGGTGTCGATGTAGCGCAGCTCGCGGATGGTCAGCAG
CCGTCCACGCAATGCGGTGATCGCATTGAGGGCCTCGACGAAGGCCTGCACCTCGTTCCA
GTTCTGCGGCTGCAGCCGGCCCAGCAGCGCCTTGTGCGCGGCCTCTGCCTCGACCATCGC
CTGCGCCGACTGCTGGCGGATCGACTGCACCTTCTCGTACTCGTCCAGCACCGATTCGCC
GGTGGCGCTGATCTGCCGCAGCAGCGCCTCGGCGCCATCGCAGGCCGCGTCGCCCAGCCA
GTGGTGGGCATCGAACAGGCGCCGGGTGTCGGCCACCAGGCGCTGGTAGCGCTGCACCGA
CACGTCCTGGCCATCGATCTCGCGCGCCAGGTTGAACAGGTTGGAGATGCCCCGCACCAG
TTCGGCGTTGCCGATGCGTCCCATGAAGGTGTTGCCGGGTGGCCGGCTTGCAGCAAACTC
GTCACTGCTGAACGGGGTCTGCCAGACCTGCATCGGATGGATGCGGGTCGGTTCGCTGCC
TTCGGCATGGAACAGCACCATGCGCCCGTCCTGCATCAAGGCGTAGCCATGGCCGAACAC
CGGGTTCTGCAGCACGCGCTGGATGGTGTTGTAGACGAACAGCGCCGAGCGCCCGCCTTC
GCGCTCGTAGAAGATGTACAGCACGTCCTCGCCGTTGGGCGAACGGATGCTGCGCTTGAA
CTGCATGCCGGCCATCGAGGCGTCGAACGCCTTGTGCTCGCCGCCCTGCAGGTAATAGCC
ACCCGGGAAGATCACGCCGTGGTCTTCGGGCAGCTGCACGCAGGCCTGCACGATCGCATC
GTTGCGCACGATGCCGCCGGTCAGCGTGTTGTAGATCAGCCCGCGCCACTCCGTCTCGCG
GTACGGCAGCACTTTCAGCAGCACCAGCGAGCCGACCCGGGCGAACTCGAACTGGGCGTC
GTCCAGCGACTGCGTGCTGTCCTCCACCGGTTCGCTGTAGATGCCCTGCCCGGTCTCGGT
GTTGTTCTCGACCTTGATCGTGAGGTCGCCGCCGGTGGTCTCCACGAACAGGGTATCGAG
GATGTTCAGGTGCGAATGGCGGCCATTGACCGCCAGGTCGCGGGTCGCCCGGGTCCATTC
GAAGTCGAACGGCGGCGGCAGTGCGATATCGCGCTCACCGCGCGCATCCAGATAGGTCAG
TTCGCCATCGCGCGACAGCGCCCAGCGGAACACGCGCACGTCGCTGCTGCGCTCACCGAT
CTGGAACGACGCCAGCAGCTTGTCGCCCACCACGATCAGCTGCAGCAGGCGCGCGTGCTT
GTAGTAGGCGTACAGTTCGTTGAAGTCGTGCACGAAGCCGGGCTGGTCGAGGAAGCTGCC
CTTCAGCTCCAGCGCCGCCACGTCGTAGCCGTCGCTGCCCTGCACCAGCCGGTACAGGCC
GAACACGTCCTCGATGCGGGTCTGGGTCTTCAGCCCGATGAACACGTTGTAGCCGAACAG
CAGGCGGTCCGGCCCGACCTGCACGATGTCACGGCCGACGCAGTTGTTTTCGCTGCGGAT
GCGGAAGCGCCCGACTACCTCCAGGCGGCTGTCGCCGAACTCGGCCAGGCGCTGGCGGTT
GAGCGTTTCGGCCAGGCCCTGCAGGCGCTGGCCCTGCTCGGCCAGGCGGCGGCGCAGGAC
TTCATAGGCACCGCCCTGGGCAACGGCCTGGTCGACGGTAGTGCCGCCGGCCTCCGGTGC
AGTGGATTCGGCGGACGGATGGGTATCAGACATCAGCAGGCTTCCGGCTCACGGGCGGAC
GGCCGCGGTTGCGGCCGGCGCGGGCGGGCGATGGCCGCAGCAGCCATCGCCCGATGCATC
AACGGGCGCTGTCGACCACGGTGGCCGACACGGTCGGCACCGCTTCGGCATCCTCGGCGA
TCTGGCGCGGCGCCGGTTCGGCCACGGCCACGCCCAGGTAGCGCTGCATCAGCTCCTGCA
CGATCGGGCTCTTGCCGGCAAAGCCTTCGATCGACTTGCCCAGCGACACCGCCTTGACCA
GGTTCTCGAACATGCCGCCGTCGCCACCGACCAGGTCGATATCGGCGTTGCGCAACGCGC
TGGCGATGACGTTGGCGTTCTCGCGCGAGACTTCCTTGCCGGCTTCGATCGAGGCCAGCG
CCTGCTTCAGGCTGTTGTCCAGCATCATGCGGAACTCTTCGTGGCCACGTGCCTGGTCGC
TCAGCGAAGCGATCGCTTCGAACTTGCGCACCAGGCCTTCGGCTTCGGCCAGCAGCTTCT
TCTGCACCACGCCGGCTTCGGCGTTGCCCAGCGATTCGGTGGCGGTGGCACGGGCCAGGC
CCATCTTCTCCTCACCCTGCGCCTGCGCCTGCAGGGTCTCGGCCAGCACGCGGGCTTCGT
TGCTGCCCTGCTTCAGGCTGGCTTCGGCCTTGGCTTCGATCACGCGGGCCTCGGCGATGC
CGACCTTCTCGATGGCCAGTGCCGAAGCTTCACGCACCTGCGCTTCGGCCAGGCCCGGTG
CGGCCTGCTCGGCGCGCAGCGCGTCGGCCAGCAGGCGCTTGGCTTCGGCCTGCTTGCCGG
CTGCTTCGTGTTCGGCCTGGGCCAGCGTGGTCAGTTCCACTGCGCGATGCTTGGAAGCGG
TCTCGCGTGCCTGCGCTTCCTTTACCTCGCGCACCAGCGATTCCTGTGCCTTGGCCTCGG
CTTCCAGGATCAGCACCTGCTTCTGGCGGTCGGCCTCGGAGACCTCGCGCACTTCCTTGA
TGCGCTCTTCCTCCTGCGCCACGGTCTTGTCGATGGAGATGCGTTCGCGGGTGATGTTGG
CCACGTCCATCTTGCCCTGCTCGACCACCTTGTCGCGCTCCACGCCCTGCAGCTGCACTT
CGCGGTCGGTGGTGACCTGCTCAAGCTGGCGTGCGCGCTCCACGCGCTCGGCCTCGATGG
CCACGGCGCGCTGGCGGTTCTGCTCGGCCACTTCCACTTCGCGCAGGCGGTTCTGGTCGC
GGATCTCGATCAGCTGCTGTGCTTCGATGCGGGCGTTCTCGGACAGCTGGCGCTGCTCTT
CCTGCACCTTGGCGGTCTCGGCCTCCTCGCGCGCGCGGATGGTCTCGATCTCGCGCTTCT
GGCGTGCTTCGGCTTCGGCCTGCTGGCGTTCCAGCGCCAGCAGCGCTTCACGCGCTTCCA
CGTTCTTCTTGGTGATGGCGAGCTTCTCGTTCTGCTCCAGCTCGTTGGTCACCACGTTCT
GCGCGGCGGTCAGCTCGGTGATCTTGCGGATACCCTGCGCGTCAAGGATGTTGAACTGGT
CCAGCAGCGCCTTCGGGGTCTGCTCCAGGTAATCGATCGCCACGTCTTCCAGCACATAGC
CGTTGAGGTCGTTGCCGATCACCGCGATGATCTCGTCGCGGAACTCCTGGCGCTTCTCGA
ACAGTTCGGTGAAGTCGAACTTCTTGCCGACCGTCTTCAACGCTTCGGAGAACTTGGCGT
TGAACAGCTCATCGACGGCATGCTTGTCCGACGCACGGTCGGCACCGATGGCCTTGGCCA
CGCGCAGCACGTCGGCCTGGGTCTCGTTCACCCGCAGGTAGAAGGCCACGGCGATGTCGG
CACGCATGTTGTCGCGGCAGATCAGGCCTTCCTTGCCACGGCGGTCGATCTGCAGGGTGA
TCAGGCTGATCCGCATCAGCTCGGCGCGGTACAGCACCGGGATGATCAGCGCACCGGTGA
AGTGCACCTTGGGCGTGGAGCTCATGTCGTTGACGATCAGGGCCACGCCCTGGTCGACCT
TGCGGTAGAAGGCCTTGAACAGCCCGGCCACGCCCAGCAGCAGGACGAGCAGGCCGCCGG
CGACGGCCAGGAACGGTAAGAGGGATGCCAACGTCATTGATGAGTCTCCTTGTTGCCCGG
AAGCAGGTTGTCCTGGAAATCGAGGGCGATCGCATCGGCGCGGACCACCCGGTAATAGTG
TTGTTCGGCCATGTGCTCGACCAGCACGATGCGCTCGCCACGCTGCAGTTCGATGTCGCT
GCGGATCTGCAGCACCAGCCCGGCGCCGCCATCATCGACCGTGGCATGACCGCTGCGTGC
GTCCACCTTCGGCGATGCGACCACGCCGGCCCGGCCGAGCAGCGATGCCTGCGGCACCGG
CCGCAGGCGCAGCAGGAAGCGCCGGACCGGGCGCAGGATCAGCGCGATGAGCGGTACCGC
TGGCAGCGGTGCCAGCACCGCCACGAGCGTACCCAGGCCCCAGCGCAGCAGGTCCGGCAG
CGGCAGCAGTACGAACAGATGGATGAAATAGGTGATGAGCCAGCCGAACAGGCTCAGCAG
GGTGACCACCACCATGATCGGGACGCCACCCAGGCCCCAGCGCGCCAGCATGGCCGACAG
GCCACTGAGGTCGGTCCCCGCCTCGATCGCGCCATCGGCGCCGAGATTGCCAAAACCGTC
ATCGACCAGGCCGAACGCCGCAACCGCCCAATACATCACCGACACCAACAGCAGAATGCT
GTACGGCAGCGTCGGGTAACCGAGTACGACGGTGAGAAACTCCTGCATCGCTTGCCTTCC
TGGGCTGTGGGCGGCGGCCGCCCGTTCGGGGCGCGCCGCGCGCGTCCCGTCGATCCCCGC
GCCAGCCCTCATGGCAGGCGCGCTTGGGACCATCCTATGTGAAGAATGCGTGCAGGCTCA
AATCCAGGTCCAAATCACGGCAAATAGTGACGCCAATCACTCGAGAACCGTGCAATCGGC
GCGGCGCACTTCCTCGACGAAGGTGCGCATCTTGTAGCCGTCCTTGATGCCCGGCTCCAG
TTCGATGCCACTGGAGACATCCACGCCCCACGGCAGGGTACCCAGCACCGCGTCGTAGAC
GTTTTCCGGGTTCAGGCCGCCGGCCAGCAGGAACGGGCGATGCAGGCCGGTCGGGATCCG
GCCCCAGTCAAAGGCCACGCCGGTGCCGCCACCGCCGCCCGGCGCGTGGCTGTCGAACAG
GAAGCCGGCGGCGCTGGGATAGCGCAGCTGCAGGGTGCGGGCGTTGATCTCTTCACGGCC
GCCCATGGCAATCGCCTTCAGGTACGGCATGTTGAAGCTGCGGCAGAAGCTCTCGTCTTC
CTCGCCGTGGAACTGCAGCAGGGTCGGTCGTACCGTGCGCAGCACCTCGCGCACTTCTTC
CTTGCTGTTGTTGCGGAACAGCGCCACCACGTCGACCATCGGCGCGATCGCCTGGCGCAT
CGCGCGTGCCTCGGCTGGAGCGACCCGGCGGCTGCTTTCACGGGCGAAGATGAAACCCAC
CGCGTCCACGCCCAGCTCACCGGCCAGGCGGACGTCGCCGGCCCGGGTCATGCCACAGAA
CTTGATGCGCGTGCGGTAGTAGGAGCGGCTCATAGCGTGACCTCGGCGGGCAGATGCCAG
TTGTCGGGGTACAGGGGCCCAAGGAACACCAGGCCCTGCGGCGGTGCGGTGGGACCGGCT
ACGGTGCGATCGCGCCCGGCCAGCAGTTCGGCGATCCATTCCACCGGCTTCTCGCCACTG
CCCACCAGGATCAGCGATCCGACGATATTGCGGACCATGTGATGAAGGAATGCATTGCCC
TGCACGGCGACCTCGATCACCTCGCCCTGGCGGCTGACCTGCAGTGACTGCAGTTCACGC
CGTGCATGCAGCGCCTGGCACTGCACCGAGCGGAACGCGCTGAAGTCGTTCTCGCCTAGC
AGGGCCTGGCCGGCGGCATGCATCAGGCCCGCGTCCAGCGCACGGCGCTCCCAGCTGAGG
GTCTGCCGCTGCAGCGCCGGCCGCACTTCGCGGTTGAGCAGGCGATAACGGTAACGGCGT
GCCCGCGCCGAGAAGCGGGCGTGGAAATCATCGGCCACGGGCACGCACCAGCGCACCGCG
ATCGAGCGCGGCAGGCGGGTGGTGGTGCCCAGCATCCAGGCGCGCGGATCGCGCACCACG
TCGGTGTCGAAATGCACGACCTGGCACTGGCCGTGCACGCCGGCATCGGTGCGACCGGCA
CAGACCACCTGCAGCGGCGCATCGGCCACCGACGACAGGGCCTGCTCAAGGCTGGCCTGC
ACGCTGGGACCACCCTCGCCCAGGTTCTGCCAGCCCCTGAAATCGCTGCCGTCGTACTCG
ACGCCAAGCGCGTAACGCATGTGCTACCTCGATGTTGCGGGAGGGGCGGCGCTCAGGCCG
GATCGCGTTCGGACCAGACCGCCAGTTCGTTGCCACCGGGCTCGACGAACTGGAAGCGGC
TGCCACCGGGGAAAGAAAACACCGGCCGTACGATCTCACCGCCAGCGTCGCGCACCGCCG
CCTCGATGGGCGCCAGCTGGTCGGCATACAGCACCAGCAGCGGCGCGCCGCTGTCACTGG
CCCGTTGCGGCTGGCCGCGGAAGAAGCCGCCCTGCAGGCGGCCATCGTCGAAGGCGGTGT
AGTCGCTGCCATAGTCGACGAACGACCACCCGAACACCTTTTCGAAGAAGGCGCGGCTGT
CGGCCGGGTCACTGGAGGCGAATTCAACGTAGTCGATACGGCGCTCGCGGCTCATGGCAC
GGTCCTTGTCGGCGGGTTCGGTCACGGCAGGCGGGCCAGCAGTTCGCGAGCCTGGGCCTG
GCAGTGCAGGTCGCCGCCCTCGGCCACTTCCAGCAGCAACGTCCGTGCGGTCTGCGCATC
GCCCAGGTCGAGGTAGGCGATGGCCAGTTCCAGGCGTTCCTGCCCGGCGCGCGGCGCCCA
GCCGGCATCGCTGGCCGGCGCGGCAGTACCGTCTTCATGCGCGGCCGCGGCCAGCGCGTC
GTGCGGCGCCGCGCTCGAATCCCCGCCGTCATGATGCTCGGCCGGCAGGTCGAACACGCC
GCGGAACTGCGGCTGCTGTTCGGCGTGCAGCGCGTAGTCCGGTACTGCGATCTCGTCAGG
GACGGCTTGCGCGGGCGGCTCATCCTGCACGGGGGTGTCCTGCATGGCCACCGGCTCGTC
CCAGCGCGGCAGGTCGGTCACGGCCCCGGGCAGCTCCACCACTTCGTCATCGCGCAGCGT
CTGCGCCTGCCAGTCAGTCTGGGCGGCGACGTCGGCGACCGCTTCGGCAGCCACGTCATC
CTGCACCTCGGCTTCGGTCGCCCAGGCAGGCATCGCCGGTTCCTGGCGGCCACTGTCGGA
CACCGCCGTCGACCACGAAGACTGCTCGGCCAGCGTATCCAGCGCCGCGCCGGCCGGTAC
CGCAGCGGCCAGGCCGGCGGCGTCGCCTTCCTCGCGCAGCGGCGGCAGTGGCGACGGCTT
GCGACGACGCAGCAGCCAGGCCGCGCCGGCCGCCAGCAACAGCACCGGCAGACCCAGCCA
GTACCACGGCGTTGCCGCATCGCGGGCATCCGGTGCCTGCGCCAGGCGCTGCTGCGCCGC
GGCCAGGTCGTTGTCCTTCATCGCGATCAGCGACTGCTGCTGTTCCTTGAGTTTTTCCAG
GTCGGCCACCCGCTGCTTCAGCTCGCCGATCTCGGCATCGCGGGTCGCGATGTCCTCGCG
TGCCTGGCGCAGTTGTTCGTTGCCCAGCATGTCACCCTCGCTGCCGGCTGCAGTGCCGGT
GGTTGTGCCCGCGTGCGCGGCGTCGGAGGCCAGCGCCGGAGCGATTTCAAGTCGTGCCCC
AGTGGCCGCAGCCGGGGAAGAAGCGTTCGTGGTTCCCGCCGTGGCGACCGGGGCGACAGT
ACCCGCCGGTTGCGGCACGGTGCGCGCCTGACGCCACTGTGCGGCATGCTCGCGCACCAG
CGCGGCGGCCTCGGCGGCATCGACCGCCGCCAGTGCATCGCTGCCGGGCATGCGCAGCAC
GGCGCCCTGCCTGAGCAGGTTGACGTTGCCACGGATGAAGGCCTCCGGGTTGGCCCGCAG
CAGCGCAATCATTACGCGGTCGCGGCTGACCTGGTTGCCGCGGGCCACCACGCTGGCGAT
CTGCGACAAGGTCTGCCCACGCTGGACGGTAACGCTGCCATCGGCTGCCGGTGCGGCAGC
GGGTGCAGCCACTGCACGCGGGCGAGCCGGTGCGGGTGCCGGCGTGGTGGCGGTGGACGG
CGCAGGCGCGCTCACGCTCTCCGCGGCGGCGGGCGCCGGGGCGGCCTCACGGGCGATGGT
GTTGGAGAGCGTACCTGCGGGTGCAACGATTTCCGGCTCGGCCACGGCCAGTGCGCTGGA
CGGTGCATCGACCAGCGCCGAGTACTCGCGCACCAGGCGGCCCTGGCCCCAGTCCGCCTC
GATCAGGAAGCTCAGCGACGGGGTCTCGACCGGCGTCTGCGAGGTCACCCGCACCACTGC
CCTGCCCTGCGCATTGCGGGTCAGTTCGAACTGCAGTTCGCCCACCAGCCCGGTCGGCCG
CTGCAGGCCGACGCGCTCGAAGGTGACCGGTGAGGCCAACGCGACACGCAGGTTCTCCAG
CTCGGACGGATCGGCCGAGACCACCGGGATTTCGGCCAGCAGGGGCTGGCCCGGCTTGGA
CAGGACACGGATGTCGCCCAAGCCCAGGGCAAGCGCCGAACTGCTGGCCAGGGCCAGCAG
CGCGGTGGAAAGATAGAGGAGGGGGCGCTTTGCGCCCCTGGCCCGTTTATTCATGGCGAC
ACTATAAAGCGTGCGGACCGCGGTCCGCACCCACCGATGGGAACCTTCGGTAGTGCCGGC
CGCTGGCCGGCAGACACGCACGTGCCATCACGGCAATGCCGGCCAGCGGCCGGCACTACC
GGTGAGGCAACCGCTGTGATCAGCGCTGCTCGGCGGCGACCAGCTCGGCCAGCTGCACGG
CATTCAGGGCGGCGCCCTTGCGCACGTTGTCCGATACGATCCACAGGTTCAGGCCGCGCG
GGTGCGACAGGTCCTCACGGATGCGGCCGACGTACACCGCGTCGGTGCCCGAGGCGTGGG
TGACCGGGGTCGGGTAGCCACCGGCCTCGTGACGGTCCACCACTTCGATGCCCGGCGACT
GCTCCAGCAGCGCACGTGCTTCGGCCACGGTGACCTTGTCGCGGGTTTCGATCGCCACCG
ACTCGGAATGGCCGTAGAACACCGGCACGCGCACTGCGGTCGGGTTCACCAGGATGCTGT
CGTCGCCGAGGATCTTGCGGGTCTCCCAGATCAGCTTCATTTCTTCCTTGGTGAAGCCGT
TGTCCTGGAAGTCGTCGATGTGCGGGATCAGGTTGAAGGCGATCTGCACCGGGAAGCGCT
GCGGATCGATCTCCTGGAAGCTCAGCAGCTGGCCGGTCTGCTTGCCCAGCTCCTCGGTGG
CCGAACGACCACCGCCGGACACCGACTGGTAGGTGGAGACGTTGATGCGCTCGATGCCGT
ACTTGCGGTGCAGCGGCGCCAGCGCCACCAGCATCTGCATGGTCGAGCAGTTCGGATTGG
CGATGATGCCGCGCGGACGGTTGGCGACCTGTTCCGGGTTGACTTCGGACACCACCAGCG
GCACGTCATCGTCGTAACGGAAGGCCGAGGAGTTGTCGATCACCACCGCACCTGCGGCGG
CGAACTTCGGTGCGTATTCCTTGGACACGCTGCCACCGGCCGAGAACAGCGCGATCTCGA
CGCCGGCCGGATCGAAGGTGGCCAGGTCCTGGACCGTGACCTTCTGGCCGTTGAACTCGA
TCTCGCCACCGGCCGAACGCTCGGAGGCCAGGACGCTCAGGGTACCGACCGGGAAATCAC
GCTCGGCCAGGATCGACAACATGGTCTCGCCGACGGCGCCGGTGGCACCGACGACGGCGA
CGTGGAAACTGCGCTGTGCATTGCTCATGGGGGAACTCTCACGAAAACGGGAATGGGGAA
AAACACGCACGACAGCTGGGTTCGGGGAACCTCCTCAAGCGGGGCGCGCGGAGGTTCCCT
ATCGTTTCCCGGTTTTTTTGCCCAGCGTCACGCGCGCGGCCATCGCCGCGTCAGCGTTGA
TCGCGCTCGGCATCCGCGACGGGCCGCCGTCCAGGCCGAGCCCGGCAAGCAGATTATCCA
CGGCCAGCTGTACCATCGCCGTGCGCGTGGCCAGCGAGGCGCTGCCGATATGCGGAGTGA
GCACGACGTTGCGCAGCGCCAGCAGTTCCGGGCGTACCGTTGGCTCGCCTTCGTACACAT
CCAGACCCGCCGCAGCCAGGCGACCGTTGGCCAGCGCATCGGCCAGCGCGATCTCATCGA
CCAGGCCACCACGGGCGATATTCACCAGCGTCGCCGACGGATTCATCTTCGCCAGTGCGG
CGGCATCGATCAGATGATGCGAGGCCGGCGTGTACGGCAGCACCAGCAGCAGGTGGTCGG
ACTGTGCCAGCAGCGTATCCAGGTCCACATAGGTCGCGCCCACTTCCGCCTCGGTCGCCG
CCGGCAGCTGCGAACGGTTGTGGTACAGCACCTTCATGCCGAAACCGTGCGCGCCGCGAC
GGGCGATGCCCTGGCCGATGCGGCCCATGCCAAGGATGCCCAGCGTGCTGCCATGGATAT
CGGCACCGAGCATGGTCTGGAACGACCACTGCTGCCACTGCCCTTCGCGCAGCCAGCGCT
CGGACTCGGTGATGCGGCGCGCGGTGGCCATCAGCAGGGCGAAACCGAGATCGGCGGTGG
TTTCGGTCAGGACGTCCGGTGTGTTGCTGGCCAGGATGCCGGCCGCGCTGAGCGCGTCGA
CGTCCAGGTTGTTGTAGCCCACCCCGACATTGGCGATCACCTGCAGCTGAGCGGCGCCGG
CCACCTGGGCCGCACCGATGCGCTCGTTGAGCGTGATGATCGCGCCGTCGGCGCTGGCCA
GTTGTCCGGCGATCTGGTCCGGCGCCCAGGCGGTGACGGTGTCGGTGCTGCGCAGCTGCA
CGCGATCGCGCAGCGGCGCGATGGCCGCGTCGATCAGCGGCTGGCTCACCCACACGGTCG
GCCGCGTGTCAGCCATCGATCTGCCCGGGAATGCGCGGGGTGATCGTGCCCACATCGCCG
CACTGCGCGCGGTGGCGCAGCGCCTGGTCCATCAGCACCATCGCTACCATCGCCTCGGCG
ATCGGGGTGGCGCGGATGCCGACGCAGGGGTCGTGGCGGCCGGTGGTGACCACCTCGACC
ACGTTGCCGGACGTATCCAGCGACGGGCCCGGCAGGCGCAGGCTGGAGGTCGGCTTCAAC
GCGATCGAGGCGACCACCGGCTGGCCGGTGGAAATGCCACCGAGGATGCCACCCGCGTGA
TTGCTGGCGAAGCCCTGCGGGGTCAGCAGGTCGCGGTGTTCGGTGCCCTTCTGCGCGGCG
CTGGCGAAACCGTCGCCGATCTCCACGCCCTTCACCGCGTTGATGCTCATCAGCGCGGCA
GCCAGTTCACCGTCGAGTTTGCCGTAGATCGGCTCACCCCAGCCCGGCGGCACATTGTCG
GCGACCACGTCCACGCGCGCGCCGACCGAATCTCCGGACTTGCGCAGCGCGTCCATGTAC
GCCTCCAGTTCGGGCACCTGTGCAGCGTGCGGCCAGAAGAACGGGTTGTCTTCCACCGCC
GACCAGTCGAAACCGGCCGGGGTGATGTCGCCCAGCTGCGACAGGTAGCCACGCACGGTG
ACGCCGAAGCGCTCGGCCAGCCACTTCTTGGCGACCACGCCAGCGGCCACGCGCATGGTG
GTCTCGCGTGCCGAGGAACGGCCGCCACCGCGCGGGTCGCGGATGCCGTACTTGTGCCAG
TAGCTGTAGTCGGCATGGCCCGGCCGGAACTGCTGGCCGATGTTGGCGTAATCCTTGCTG
CGCTGGTCGGTGTTGCGGATCAGCAGCGCGATCGGGGTGCCGGTGGTCAGGCCCTCGTAC
ACGCCGGACAGGATCTCGACCTCGTCGGCCTCGCGCCGCGCCGAAGTATGCCGGCTCTTG
CCGGTGGCGCGGCGCTGCAGGTCGTGGGCGAATTCGGCCGCGTCCAGCGCCAGCCCCGGC
GGGCAGCCATCGATCACGCAGCCGATGGCCGGCCCGTGCGACTCGCCGAACGTGGTGACG
GTGAACAGCTTGCCGAACGAATTGGAGCTCACGGGCGCTGCGCCGCCAGTTCGGTGATGC
GTGCGCTGTGGGCGATCAGCTCGCGGCATTCAACCGCGAAGATACCCATCTGGCCGACCT
TGAATTCGATCCAGGCGAAATCGACTTCCGGCAGCAGCTTGACCAGATGCTGCTCGGACT
CGCCCACTTCACAGATCAGCAGGCCGTCCTCGCTCAGGTGCAGCGGGGCATCGCGCAGGA
TCTTCAGCACCAGGTCCAGGCCGTCGTCGCCGGCACGCAGGCCCATCTCCGGCTCGTAGG
AGTATTCCTGCGGCAGGGCATCGGTCTCGTCGTTGGTGACGTATGGCGGATTGGTGACGA
TCAGGTCGTAGTGGCGGCCGGACAGGCCGTTGAACAGGTCCGACTTGATCAGGGTGACGT
TGTGCGCCTGCAGGCGCTCCTTGTTTTCTTCGGCCAGCGACAGTGCATCGTCGCTCAGGT
CGACGCCGTCCACCTGCCAGTTCGGGTAGTAGTGGCCCATGGCGATGGCGATGCAGCCCG
AACCGGTGCACAGATCCAGTGCACGGTACACGTCGCGGCCGGCCAGCCACGGCTCGAAGC
CGCATTCGATCAGTTCGGCGATCGGCGAGCGCGGTACCAGGGCGCGCTTGTCGCTCTTGA
AGCTCAATCCTGCAAACCAGGCCTCACCGGTCAGGTAGGCGGCCGGGATGCGTTCATCGA
TGCGGCGCTGGAACAGCTCCAGCACGCGCAGCTTTTCGGCCTGCAGCAGGCGCGCCTGGC
CGTAGGCCGGGCCGAGGTCGTGCGGCAGGTGCAGGCTGTGCAGCACCAGCTGGGTGGCCT
CGTCCAGCGCGTTGTCGTAGCTGTGCCCGAAGGTCAGCCCGGCTTCGTTGAAACGGCTGG
TGCCGTAGCGGATCAGATCGATGATCGTGTGGAGTTCGGCGGCCGTTTCAGCGGTCATGG
CGGTACTGCGGGCAAAGTGGCCCCCGATTATAGGGGCTGGCGCCCGTGGCGGCATCCGTT
GCGGCGGAAACGATTCGGGCCACAGCCGGTATGATGGGGCCCACTTCGCGCGGGAGCCCC
CATGTTCAATCGCAACGCCGGCATCATCCTGCTGATCGCCCTGGCGGCGGGTCTCGGCCT
GCTGGCCGCCCAGCAGGTGTTCGCGCCGAAGCCGCCGGCCAATGCCCCGGCCACCGAAGC
GATCACGCTGTACCCGCAGCCGCGCGAACTGCCTGACTTCAACCTGGCCCAGTCCGACGG
CACCCGCCTGATCCCGGGCGAACTGAAGGGCCACTGGACCCTGGTGTTCCTGGGCTTCAC
CTTCTGCCCGGACGTCTGCCCGACCACGCTGGCCGCGCTGGCCGGCGCGCAGAACCAGTG
GGAAGCCCTGCCCGACAGCCTGCGCCCACGCGTGCTGTTCATCTCGGTCGACCCCGACCG
CGACAGCGCCACCCGCCTGGGCGAGTACGTGCACGGCTTCCACAAGGACACCCTGGCCGC
CACCGCTGACGTTCCCTCGCTGGAGCGCTTCGCCACCTCGTTGGGCTTCGTGTTCCAGAA
GGTGCCGGGCAAGCATTTCGACGAGAACCCCGAGGATTACACCGTCGAGCATTCGGCCAG
CCTGGCCGTGCTCGACCCGCAGGGCCGCCTCGCCGGCCTGGTACGCCCCCCGTTCAACGC
GCCGGCGATCGCCCGCGACCTGCAGAAGCTGACCGAGAAAACCGCCCCATGAGCCTCACC
ACCGCCCTGACGTATGCCCTGCCCCACCGCCTGCTGTCCTCGATGGCGCGTTCGCTGGCG
TACTCGGACGATCCGCGCGTGTCGCGCTGGCTGATCGACACGGTCACCCGCAAGTTCAAC
GTCAACCTGGACGAAGCGGCCAACCCGGACCCGCGCAGCTATTCGACCTTCAACCAGTTC
TTCACCCGTGCGCTGAAGCCGGGCGCACGCGTGGCCGATGCCGATCCGCGCAGCCTGGTG
ATGCCGGCCGACGGCCGCATCAGCCAGCTCGGCAGGATCGAGGCCGGCCGCATTTTCCAG
GCCAAGGGCCAGTCATTCACCGCTGCCGAACTGCTGGGCAGTGACGAGGACGCCAAGCCA
TACAACGATGGCCTCTACGCCACGGTGTACCTGTCGCCGCGCGATTACCACCGCGTGCAC
ATGCCGTGGACCGGCACCCTGCGTGAGACCGTGCACGTGCCGGGGCGCCTGTTCAGCGTT
GGTCCGGCGGCAGTGAACGGCGTACCGCGCCTGTTCGCCCGCAACGAGCGCCTGGTCTGC
CACTTCGACACCAGCTTCGGCCCGATGGTCAGCGTGATGGTCGGTGCACTGCTGGTGTCC
GGCGTGGAAACCGTGTGGAGCGGCGAGGAGATTCCGCACTACGGCGACCGCATCACCCGC
AAGGACTACCGCGGCCAGGGCATCAGGCTGGAGCGTTTCGCCGAGATGGCACGCTTCAAC
TACGGCTCGACCGTGATCGTGCTGCTGCCGCCGGGCGTGGCCGAATTCGCCCCGCAGCTG
GGCGCCGAAAGCCCGGTACAGCTGGGCCAGGCCCTGGCGAAGCTGCGCTGATAAAAAGGG
GACGGAGGGGATTAAGTCGTTTATGCATAAACGACTTAATCCCCTCCGTCCCCTTTTCCA
CAACGGGATGCCGGCCAGCGGCCGGCACTACCGGTACGCGCGTTACTGCAGGGCCGGGGC
CGGGCCGACGTCCATGCCGTCGTAGTCTTCCACGCCCTTCTCCGCGGCCAGCGCTGCGAA
TTCCTGGTTGCGACGGTCCAGCGAGGCTTCGTCGTGGATCTCCACGCGCTCCACATGCAG
CACGTGGAACGGCGCGTCACCCTCTTCCGGATCTTGTTCGAACAGTTCCACGAAGGTGTA
GCCCTGCGCCTGCAGGTGCTCTGCCAGTGCCTGCAACGGCTCAGCAGTGGAGTGCACGAA
GAAGTACCCCCACAGCAACGGGCCGTTGATGTCCCAGTCGGTGTTTTCGCGGAGGTTGGC
GAACAGGTTGCGGGTGTCTTCGAGATCCATGTGGGTTCCAGGGGTCGGGGGAATTACTTG
TCGCAGCCCTGCAGCTTCAGCGTCTGGCCGTGACGCAGGCTGTAGGCCGGGGCCTTCAGG
CCGTTGGCGCGGGCCAGGGTCGGCACGTCGCACTGGAACTTCGCCGCGATGGCGCCCAGG
GTCTCGCCCTTGCCCACCTTGTGGCTGCGCACCGGCTTCGGGCGCGCGGCCGGCGCCGGG
CGAGGCGTCGCCACCGCCGCCACCGGCGTGGTCGGCACACTGGTGGAGGCCGCAGCGTCG
GCCACCGGCACCACGCCGCCCACGGCGACGCTGCCGGTGTAGCTGGCCGCGGTCGGGCGC
TTGATCGCCGCGTTCAGATCGGCGGTGATCAGGGTGCGGGCCAGGTCGGCACGCGGGCCA
CTGACGCAGTTGCGCTGGTACAGCCCGGCGATGCGGGTGGTGGCGTTGATCAGGGTGCCG
GCCGGAATCCAGCCATCGGCTTCATAGCGCGGGTTGAGGTTGCGCAGCGCGCGCATGTAG
CCATCACGGGTGCCGTGGCTGCCCAGGCAGATGGTCAGTTCATAGATGGTGGTGGACTTG
GCCAGGCGCAGCGTGGCCGGCTGCGCGCTGATCTTCGGGAACTCCACGCCATACTGCTGC
GGGTGCAGGAAGATCCAGGCCGCGGCAATCACCATCGGCACATAGTCCTTGGTCTCGCCC
GGGAACTGGTTGTAGACACTGTCGGTCCAGAAGCTCTGGCCGGCGCTCTGCTTGAACACG
CGTGCGGCACGGCCTTCGCCACCGTTGTAGGCGGCCACCGACATTTCCACGTTGTTGTTC
AGTTCGCGCAGGCGTTCGTTGAGGTAGCTGGCGCTGGCCTCGGCGGCGCTGCGCGCATCG
AAGCGCGTGTCGAAGCCGGTGCCATCCGGGCCGAGGCCGAAGCGACGGCCAGTGGCCGGC
ATGAACTGCATCAGGCCGGCGGCGCCGGCACGCGAGGAGGCGTGCACGCGGCCGTTGGAT
TCCTTGGCCATGATGCCGAACAGCAGCGCCTCGGGCAGGCCACGCTTCTCCCACTCCGGC
CACATCACCGCGCGCAGGTTCTGGTAGTTCTCGTAGCTGGTCAGCAGCGCCGGACGCATG
TCGGTCAGCCAGCGACGGATGCCGGCCTGCACCGCCGGGTTGTACTCGACCATGCTGTCG
AAGGCGTGCCGCTTGTCGTTCAGCAGCGCGGCAGCGCGCGCGGCCTCGGGCACATCCGCG
GTCAGCGGGCCGATGTGATCCGGGTCGGCTTCCAGGCGGTCCCCCCCCTCGTCGGCCACG
TCATCGCTGGCAGCGGCATCGGCGTCGTGCTTGAGCAGGCGCTTGTAGCTGGCCAGCAGG
GTGCCCATCTGGCAGCCCTTCTGCTTCACGCAGTCGTTGAGGACATCTTCCATGTCCTCC
AGCGCGGCGTCGGCCTCGTTGCTGCCCTTGGGGTCGGCATTGGCGACCAGCAGCAGGGCG
TCGCTGTAGCGCTTTTCGGCGACGGTCATGCGCTGCTGCAGCGCATCCACCTTCACCTTG
TCCCGGGCCGAAACCCGCTGCGCATGGGCGTCGGGCGCCAGGGAAACCAGGCCGGCCAGG
GCCAGCAGCGGCCAACCGCGGGAAATCAGGACAGGAACGGGCATTGATGGCACTGTGTGC
GAAACAGGCAGGCAGAGTAGCGGCGCCGCCAAGGTCCGGGCAAGCCGACCTTCGGACCGT
CACTGCCGGCGGTTAACATTGGGCTATTCATCACAAGGGCTGGACCATGGATCCGATTCT
GCTCGGCAAAGGCATTACCGACGATATTGCCGTCACCCTGCTGCCGAAACTCGGCAACCG
CCACGGCCTGGTGGCCGGCGCCACCGGTACCGGCAAGACCGTGACCCTGATGACGCTGGC
CGAGGGCTTCTCGCGACTGGGCGTGCCGGTGTTCCTGGCCGATGTGAAGGGCGATGTCTC
CGGCCTGGCCGTGCCCGGCAGCGGCGCCGAGAACCTGCTCCAGCGTGCCGCCGAGATCGG
CGTGGCCGACTATGCGCCGGCCGCCAGCCCCACCCTCTTCTGGGACCTGTACGGCAAGCT
GGGCCACCCGGTGCGCACCACCGTCAGCGAAATGGGCCCGACCCTGCTGGCGCGCATCCT
CGAGTTGAACGACACCCAGTCCGGCGTGCTCGACATCGTGTTCAAGCTGGCCGACGACCG
CGGCCTGCTGCTGCTGGACATGGACGACCTGCGCGCCCTGCTCGGCCTCGTCGCCGAGGA
GCGCAAGGACATCTCCACAGAGTACGGCCTGGTCAGCGCGCAGTCGATCGCCGCGATCCA
GCGTTCGGTGCTGCGCCTGGCGCAGGACGGTGGCGAGCACTTCTTCGGCGAACCTGCGCT
GGAGCTGGCCGACATCATGCGGGTCAACCACGACGGCCGCGGCATGATCGGCATCCTCGC
CGCCGACCAGCTGGTACTCAAGCCCAAGCTGTACTCCACCTTCCTGCTGTGGCTGCTGTC
GGAGCTGTTCGAGCAGCTGCCGGAAGTGGGCGACCTGGACAAGCCGAAGCTGGTCTTCAT
CTTCGACGAGGCGCACCTGCTGTTCGACGATGCGCCGCCATCGCTGGTGCAGCGCATCGA
GCAGGTGGTGCGCCTGATCCGCTCCAAGGGCGTGGGCGTGTATTTCTGCTCGCAGTTCCC
CGACGACGTGCCAGGCAACATCCTCGGCCAGCTCGGCAACCGCGTGCAGCACGCACTGCG
CGCGTTCACCCCGCGCGACCAGAAGGCGGTGAAGACCGCGGCCGAAACCTTCGTGCCGAA
CCCGAAGCTGGACGTGGCCAAGGTACTGAGCCAGCTCGGCACTGGTGAGGCCCTGGTCTC
CACGCTGCAGGACAAGGGCATCCCGATGCCGGTGCAGCAGACCATGATCGCGCCGCCACG
CTGCCGGATGGGGCCGATCACCGAAGCCGAACGCGCCCAGGTGCGTGCCGGCAGCCCGGT
CGGCAGTCGCTACGACACCGCGATCAACCGCGAATCGGCCGCCGAACTGCTGGCCCAGCG
TGCACAGAAGACTGTCGAACAGGCGCAGGCGCCGGCCGCGCGCAGCCGCGAACAGGACGA
AGCGCAGGAAGGCGGTTTCGGCCAGGCGATCAAGGATGCGATCTTCGGCACCAAGCGCCG
CCAGGGCATGATCGAGACGATGGCCAAGCAGACCACGCGCACCGTCGGCACCAAGCTGGG
CAACCAGATCGTGCGCGGCATCCTGGGTGGCATCTTCGGCGGAAAGCGTTGATCTGCCAC
GGCCGGGGTCAGAGCCCTTTCCGCTGGAAAGGGATCTGACCCCAGGGTCGGATCCCCCCC
GCCAGGGAGGGCTCCGACCCCGCTCCCCGTTCGTCATCCAGAAAAGAAGTCGTATTGCAT
GTCGCGTTGGCGTCCCCCCGCAGAAAAAAGCACGGCCCTGATCACCGCCTCCGGGCATGC
CCGGCTGAAGGCCGAACTGGATGAGCTGTGGCGCGTGCGCCGCCCGGAGGTGGTGAAGGC
ACTGGCCGCGGCCGCCGCGGAAGGTGACCGCTCCGAGAACGCCGAATACACCTATCGCAA
GAAGCAGCTGGGCGAGATCGACCGTCGCGTGCGCTACCTGACCAAGCGGCTGGAATCACT
GCGCGTGGTCGACACCACGCCGACCGACCCGCTGGCGGTGTTCTTCGGCGCATGGGTGGA
ACTGGAGAATGTGGACAGTGGCGAGACCAGCCGCTATCGCATTGTCGGGCCGGATGAGAC
CGATGCCGGGCTGGGCTGGATCAGCATCGATTCGCCGTTGGCGCGGGCGCTGCTGAAGAA
GCGACTGGATGATGAATTCTCGGTGGAGCTGCCCGGCGGGCAATTCACCTTTGCGGTGAT
CGGGGTGGAGTACGCGCCGTTGTAGAGTCGAGTCATGCCCGACCTCGCTGCCGTTGTAGA
GCCGGGGCCCAGCGCGGGGGGGGGGGGCAAAAAACCCGCGGAGGGGGGGGGGGCAAAAAC
GCGGGGGG
>contig00015 len=96367 cov=31.8 corr=0 origname=NODE_15_length_96367_cov_31.827844_pilon sw=shovill-spades/1.0.4 date=20230425
AGCAACAGCAACAGCCGCGTGCTGATGGTTGGGGTCGGATCCGTTTTCCGCAGGAAAACG
GATCCGACCCCAGATTGATTTCGATATCTGACAGAAATTCATCCACGCATGGCGTGGATC
TACCCGATCGCGGAAAACTGTAAGAGGTGGGGCGGTATCGGAGGGCGGGGTGTCAGCCGC
ATGGATGCGGCTGCCAAGCCCCCAAGGACGGGTTTACGGCGTCCCCGCCCTCCGATACCG
CACCGCCAACCCACGGAATGCATGCCGTTGCTGTTGCTGTTGCCTTGGCTTGGCTTGAAG
CCTCTGCGGGTGCAGGGCGCAGCCTTGCCGAAAAACCCTCAATGCAGCAGGGCAGCTACC
GCGGCGCGGAACCCGTCCTGGGCCTGCCCGGACTCGGGTGCATGATGCAGCTGGCGCACC
GCCCGGCCCAACCGTGCCGCCCCCACGAAGCCACAGCTCGCCTGCAACCGGTGCAGCTGG
CTGCGCAGCTGGCGCTCGTCGTGCTGGTCCACCGCCTGCTCGACCGCGTCGCGCACACCG
GGCAACTCGGCCAGGAACAGCTCGCGCAGTGCGATCAGGTGGTTGCGCTGGCCATTGAGC
GCGGCCAATGCCGCAGTCTCGTCCCAGTCCTGCACGGCCAGCTCGACCGCGGCCGGGGCC
TGTGCCACGAAGATTCCCGCCGGGCTGTTGACCAGCGCACGGCGCACGGCCTTCAGCAGC
TGGTCGCGGCCCAGCGGCTTGACCAGGGTGTCGCTGAAACCGGCTTCGCGCAGGCGGGCG
TGGATGGAGGTATCGCCGTCGGCCGTATGTGCCAGCGCCGGTGTGTCGGGATGTGAGCGG
CGTAGCTCACGCAGCAGTTGCGCGCCATTGCCATCCGGCAGGTTGACGTCGATCAGCCAC
AGATCATGCGCGCCGGGTTCGGCACTGGCCAGGGCACTGGCCAGCGAATCTGCGGTATCC
ACATCCGCCGGTAACGTTTCCAACGCCGCCTTGAAAAAACCGCGGCTGATGATGTCGTCC
TCGACAAGCAGGAAGCGGGGCCGTGCGGCCCGCGGGGTCATCTGCATCAGGGCTGCCTCC
ATGTCAGCTGGCCCAATCATCAAGCACGACGGCCACGGGCGCAAGCGGGTCCAGGCCCCG
TCGGTCAGGATCTGCGACAATACGCCCCCATTTTTGCCCGCAGCCTGTTGCCACGTGGCC
CGATCCCGTTCCCGCACTGACCGTACTCCGTTCCAGACCGAGATCCTCGACCTCAGCCAT
GATGGTCGCGGTGTCGCCCGCCGTGAAGGCGAGGGCGGCAAGGTCACCTTCGTCAGCGGC
GCGCTGCCCGGCGAGGTGGTGATGGCTGAACAGACTGCCCGCAGCCGCCATTTCGACGAG
GCGCGCACCCTGGAGGTGCTGCAGGCCTCGCCGCAGCGGGTGACCCCCAAGTGCCCCCAT
TTCGGCACCTGCGCCGGCTGCGTGCTGCAGCACCTGGACGAAGACCAGCAGATCGTGGCC
AAGCAGCGCGTGCTGATGGACAACCTGGAGCGGATCGGCCATGTGAAGCCGGGCACCGTG
CTCGCGCCGCTGGTCGGCGAGAGCTGGGGCTACCGCCGCAAGGGCCGTTTCTCGGTGCGC
CGGGTCGAAAAGAAGGACAAGACCCTGGTCGGCTTCCGTGAACAGGATCCGCGCTTCGTT
GCCGACCTCAGCCAGTGCCTGACCGTGATCCCCGAGATTGGTACCAAGGTCGAGGCGCTG
TCCACCTTCATCGAGTCACTCGATGGCAAGCGTGACATCCCGCAGATCGAATTCATCGCC
GGTGACCAGGCCGTGGTCCTGACCGTTCGCCATCTGCAGCCGCTCAGCGATGCCGACCGC
GCGGCCTGGGCGGCTTTCGGCCAGCAGCATGGCTTCGTGATCTACCTGCAGTCCGGCGGC
GTGGATACCGTGCAGCCGCTGGACGGGCAGGGTGTGCCGCTGTCGTTCCGTCTGGCGCCG
TGGGATGTCGAGCTGGCGTTCCGCCCGCTGGACTTCATCCAGGTCAATGCCAAGCTCAAC
GAGAAGATGATCGCCCACGCCCTGGACCTGCTGGAACCGGGTGAGGACGAGCGTGTACTG
GACCTGTTCTGCGGCTTGGGCAACTTCACCCTGCCGCTGGCGCGCCGCGTGCGCGAGGTG
GTTGGCGTGGAAGGCGATGCCGGCCTGGTGGCGCGTGCGCGTGAGAACGCCGAGCGCAAC
GGCCTGGCCAACGCGCAGTTCTTCAGCGCCGACCTGACCCAGGACCAGCGCAGCACCCCG
TGGATGCGCCAGGGCTTTGACAAGCTGCTGCTGGACCCGCCGCGCTCGGGTGCGATCGAA
GTGCTGCAGCAGCTGCCGCTGAAGCAGTTCAAGCGCATTGTCTACGTCAGCTGCCACCCG
GGCTCGCTGGCGCGCGATGCCGGCTATCTGGTCAACGAACAGGGCTTCACCCTGGTCAGC
GCCGGTGCCATGGACATGTTCCCGCATACCGCGCACGTGGAAAGCATCGCGGTGTTCGAG
AAGCGCTGACAGGTTGTCATCACCCATCGCGCATAATGGCGCGATGGGCATCGAAATCGA
ACGCAAATTCCTCGTCAGCAGTGATGGCTGGCGCACCGCCGCGCATCGGGTGATCCCGAT
GGCGCAGGGCTACATCAACGACATGGGCGCGCTCGACCGCGGCACCCAGAACGCCTCGGT
GCGCGTGCGCATCGAAGGCGACCACGCCGCGCTGAACCTGAAGTCGCGCACCATCGGCCA
TACCCGCCAGGAGTTCGACTACCCGATCCCGGTGGAGGATGCGCGCGCCCTGTTGGCGCT
GTGCGTCGGTGGCCTGATCGACAAGCGCCGCCACCTGGTCGAACACGCCGGCCTGACCTG
GGAGGTGGACGAGTTCTTCGGCGACAACGCCGGCCTGGTCGTGGCCGAAGTCGAGCTGGA
CAGCGCCGACCAGGCGATCGAACTGCCGGACTGGGTGGGTGCCGAAGTCACCGACGACGC
GCGCTACTACAACGTCGCACTGGCCAGTCACCCCTATTCACAGTGGTGAAGCCCCCAAAA
AAGGGGACGGAGGGGATTAAGTCGTCTTTACCCCAGCTGTGCTGGAAACGACTTAATCCC
CTCCGTCCCCTTTTTTCGAGGGAGGCGGGCCCCATGTGGTGGGGATGAGAATCGACATCT
ACTCCGACGTGGTCTGCCCCTGGTGCTGGATTGGCAAGCATCGCTTCCAGCAGGGTGTGC
AGTTGCTCGGCGCCAATGCGCCTGAACTCGATATCCACTGGCAGCCGTTCCAGCTGGACC
CGGACGCGGACGCCACCCCGGTGCCGCTGCGCGAGGCCTATGTGCGCAAGTTCGGTGGCG
TCGAGCGCACCGAGCAGATCCTCGGCCAGACCCAGACCACCGCGCGGGCCGAGGGCCTGC
CGATGGCTTTCAGCCAAGGCCAGGTGCGGGTGACCACGCTGCCGGCCCATCGGGTGTTGT
GGCTGGCCGGCCAGCACGGCGTGCAGGATGCGGTCGGCGAAGCACTTTTCCGTGCCCACT
TCGAGCATGGCCAGAATCTGGCCGATACTGCAGTGCTGGTGAAGGCCGGCGTGGCTGGCG
GCCTGGACGGTGCTGAAATCGCGCAGATGCTGGGCTCCGACCGCGGCCTGGCCGAGGTCG
AAGCCAGGCTGGCGCAGGCCCATGCACTGGGCATTTCCTCGGTGCCGACTTTCGTCATCG
ATGGGAAGTGGGCCATTTCCGGGGCCCAGCCGCCAGAGGCCTTCGCCAACGCCCTTCGCC
AGATCGCAGCCGAACAGGGCGCCCCGGCAGCTTCGGCTGAAGGCGACGAGGCCTGCGGCC
TGGACGGCTGCAAGGTCTGAGCAGATCGGGGTCAGAGCCCCTGCGGGGATCCGACCCCGG
GGTCAGATCCCCGCAGGGGCTCTGACCCCACACTCCCCTTCGTCTGACCCCTGCGCCTGT
CGGCCGGTTCTGCGACAATGCGGCACTGCGCCATGCGGGCGCGCGTTGTGGAGATCGACC
ATGCTGCTGATCGGCGTTGCCGGCACCGAACTGACCGCCCAGGAACGTGACTGGCTGCAG
CACGACGCCGTGGCCGGGGTGGTGCTGTTCAAGCGCAACTTCGCCTCGCGCCAGCAGGTG
ACCGATCTGAGTGCGGCGATCCGTGCCGCCGCCCCGCGCCCGCAGCTGATCTGCGTGGAC
CAGGAAGGCGGCCGTGTGCAGCGTTTCCGCGAGGGCTACAGCGCGCTGCCGCCGCTGCAG
GACATCGGTGCGCTGTACGCCGCCGACCCGCAGCAGGCGCTGGCCCTGGCCGAGCAGCAT
GCCTGGCTGATGGCCAGCGAAGTACGTGCCAGCGGCCTCGACCTGAGTTTCGCGCCGGTG
GTCGACCTTGGCCGCGGCAACCGCGCCATCGGCAACCGTGCCTTCAGTGAAGACCCGCAG
GTGGTGGCCGCGTTCACCGCCGCCTATGTGCGCGGCATGCATGCGGTCGGCATGGCCGCC
ACGCTCAAGCATTTCCCCGGCCACGGCACCGTGCTGGAAGACACCCACGTCGATACCGCG
ATCGACCCGCGCGCGCTGGACGAACTGCGTGGGCAGGACCTGGTGCCGTTCCAGGCCGGC
ATCGCCGCCGGTGCCGATGCGGTGATGATGGCGCACGTGATCTATCCGCAGGTGGCGCCG
GAGCCGGCCGGCTATTCCCCGCGCTGGATCCAGGACATCCTGCGTGGCGAGCTCGGCTTC
CGTGGCGTGGTGTTCTCCGATGACATCGGCATGGCCGCCTCGCACAGCGCCGGTGGCGTG
CCGGCACGCGTGCACGCGCATCTGGATGCGGGCTGCGACGTAGTGCTGGTCTGCCACCCG
GAACTGGTCGATGAAGCCCTGCACGCGGTGCAGGGACGCTCCCTCAATACTGCTGCGCTG
CTGGGCCTGCTTGGCCGCGGCGCGCTCGGCTGGGACGGCCTGCTGGCCGACGCCCGCCAT
GGCGACACCCAATCCCGTCTGCTTGAAACCCTTGGAAGAACCGTCTGATGCCCAACCTCA
CCATTTCCCAGGCCCTGGCCCAGGCTGACCTGCTGGTCGACCGCCCCACCATCGACAAGG
CCATCGCTGGTATCGCCGACGCCATCGCGCGCGATTACAAGGGCGAGGTGCCGCTGTTCC
TGTCCATCATGCATGGTGCGCTGCCGTTCGCCGGCCAGCTGGCGCTGGAACTGGGCGCGC
GCGGCCAGGACGTGCAGTTCGATTACCTGCACGCGACCCGCTACCGCGGTGAAACCACCG
GCGGAGACCTGGTCTGGAAGCACAAGCCGGCCACCTCGCTGTTCGGCCGCCGCGTGCTGC
TGATCGACGACATCCTCGACGAGGGCTACACCCTGCAGGGCGTCCGCACCTGGTGCCTGG
AGCAGGGCGCGACCGACGTGCGCATCGCCGCGATGACCGTGAAGAAGCACGACCGCGCAC
TGCCGGACGTGACCGCCGACTACGCCGGCATCGAGCTGCCGGACCGCTACGTGTTCGGCT
TCGGCATGGACGTCAACGAGACCCTGCGCTGCGTGCCGGCGATCTACGCAATGAAGGAGT
AACGGTGCAGCTGCCTGCGGCGCGTCTTCTTCCACCGCCGGCATCCTCGGGTGCCGGCGT
TCGTCTTTCCATGGAGTGCTTTGAATGCAACAGATCGCCCTGGCCGTGATTGGCGGTACC
GGTGTCTACAACCTGGCCAAGCTCGACGACGTGCAGATCCACGAGGTCGACACCCGCTTT
GGCCGCCCGTCCGGCCCGGTGCGCGTGGGCACGCTGCTCGGTCATCGCGTGGCGTTCCTG
GCGCGGCATGGCGAGGGGCACTCACTGCCGCCGCACAAGATCAACTACCGGGCCAACCTG
GCCGCACTGCAGCAGCTGGGCGCGCAGCGCGTGCTGGCATTGAACACGGTGGGTGGCATC
ACCGAAGACTTCGGCCCGCGCGTGCTGGCCTGCCCGGACCAGATCATCGACTACACCTGG
GGCCGCATCAGCACGATCTGTGAAGAAGAAGGCACCGACGTGGTCCACGTCGATTTCGGC
CACCCCTATACGCCGATGCTGCGCAGCAAGATCCTGGCGGCAGCGAAAGTGACCGGCGTC
ACGGTCCATGACGGTGGCTGCTACGGCGCGACGCAGGGCCCGCGCCTGGAGACCATCGCC
GAGATCGCCCGCATGCGCCGTGACGGCTGCGACCTGGTAGGCATGACCGGCATGCCGGAG
GCCGCGCTGGCACGCGAGCTGGGGCTGGATTACGCCTGCCTGGCAATCATCGCCAACTGG
GCCGCCGGCTGCGGTGATGGCGAGGAGATTACGATGGCCGAAGTACTGGCGAACGTGCAG
GCGGCCAGCAACGGACTTCCGGAACTGGTGGGCGAATTGGCGCGGGGGTGATTGTCTTCC
CCGAGCAAGCTTTGCATACTCAGCTTGTGCGCGGGTTCAGCGTACACCACCCATTCATTG
CATAAGGTCTCGCATCACCATGCCGAACGGTACCGTCAAGTGGTTCAACGACGCCAAGGG
ATTTGGCTTCATCTCGCCGGAGGATGGCAGCGCCGACGTGTTCGCGCACTTCTCCGCCAT
CAACTCCAAGGGCTTCCGCAGCCTGCAGGAAGGCCAGCGTGTCACCTATGACGTGACCCA
GGGCCCGAAGGGTGCCCAGGCTTCGAACATCACGCCGGCCGAGTGATCCACTCGACAGTG
CGTTGAAAACCCCGCTTCGGCGGGGTTTTTTTTGCGTCGCGACGGGCATTGCGGCGCTGT
GGACAGGGTTCCAGGTGGCCATCCGGATTTGCGCTCGGGCACAATGCGCCGATGAAGGAA
CGACTGCGCATCGCCGTGATCGGCTACGGCACCGCTGGACAGGCATTGTCCATCCTGCTC
TCTCGTGATGGCCACGAGGTGGAGATCTTCGAACGCGTGCCCTCGCCGGGGCCGGTTGGC
GCCGGCTTCCTGCTGCAGCCCAGCGGCCTGCAGGTGCTGTGGCAGATGGGCCTGCTTGAT
GCCGTGCGCGCGCATGCGGCGCCGGTGCACCGTCTGTATGGCGATACACCGTGCGAGCGC
ACGGTGATGGACATGCGCTATGACGGCCTGGACGCGCGCCTGCACGGCCTCGGCATGCAG
CGTGGGGCGCTGTTCTCGCTGCTGGACGGGGCGCGTGCGGGTGCGGGCCAGCTGCATGCC
GGCGTCACCATCGCCGCAGTGGATGCCGCACAGGGCCGCCTGCATGACAGTGAGGGCCGC
ATGCATGGGCCGTTCGACCTGGTGGTGGCCGCCGATGGTGCGGCTTCGACGCTGCGCGGC
TCGATCGAAGGCGGCACCGGGCTGGACCGCGTGTATCCCTGGGGCGCACTGTGGTGCCTG
CTGCCGGCCGAGGACTGGCCGCACCTGCAGGAGCTGCGGCAGCGCTACGTGGCCGCGCGC
AAGATGATCGGGCTGCTGCCGGTCGGTACGCGGCCCGGTGATGACACGCCGCGCCTGAGC
TTCTTCTGGAGCCTGCCACGCGCCGACTTCGAACGATGGCAGGCCGATGGCATGACGCCC
TGGCTGGACGAGCTGCACGCGCTGTGGCCGCAGGCCAGCGCGCGCTTTGCGCATCTGCAT
GATGCCGGCCAGCTGGCGCGCGCGGTCTACCGTGACGCCGTGATGACGCGCTGGCATTGC
GGCCGCATGGTGCTGGCCGGCGATGCCGCACATGCGATGAGCCCGCAGCTGGGGCAGGGC
GTGAACATGGCGCTGCTCGATGCGCTGGCATTGCGCGATGCCGTGCGCGCACATGGCGGG
GGAGGCGCTGCATTGCAGGCCTACCAGGCGCAGCGCAGGGCGCACGTTGCGGTCTACCAG
CGCTGGAGCCGTTGGCTGACGCCGCTGTTCCAGTCTGATCGCGATGCCTGGGCAAAGGCG
CGCGACGTGCTGCTCGGGCCGATGGGGCGCCTGCCGGGTGGGCGTGGCCACATGCTGCGC
GTGCTCAGCGGTACGCAGCATGGCTGGTTCGGTTCGCTTGCGCTGGATCCGGCATTTGTC
GACGCGTTGGCTGCAGGGGCGCAGATGCCTGGCATCAGCGCGATCACTGCGAATGCGTGA
AGCGCGCTGTCACGCGAATTAACGGTTGCCTCACCGTGTATATGCGAGAAGTAGGTTGCA
CGCGATTGCGCGTCGCCCGTTTTCCTTTCCGTGATTGACATCGCGCGTGGCCCGGGCGGC
GTTGCCGTTGCGGCCTGTCGCGGCCCGGACGTGCCGCCTGTTGTTGAAGAGGAGGACGCC
ATGTGGTTCGCGGTCGAGGAGCTGGAATCGGAAATCTGCAAGCTGCGCGGACTGTTGCAG
ATGCTGCACGAGGACCAGCCCGACGTACTGGAGGACGTGTTCGAATTCCATGTGGGCAGC
TTGATCAGTCATGCATCGCCGGAGCACCACGGACGCATCCGCGCCTGCGCACAGGAGATG
CTGGCGGCAATCCAGGCCTTGCCGCGGCGACGTGAAGTTGACACGCCTGAGTTCCAGTTG
ATGCCGCAGCTGGACATTCGTCCGGCCTGATTCAAGCCACTGGCAGTTCCACCAGGCCGT
TTTCCACGCAAGCGATCATCTGTTCGCCGCTGGCGGGAGCAGGCACGATTCCGGCGGTGA
ACGCGGAAAAGGCCGGCAGGACCGTCATCCGCTCGCGCAGCCAGAAGGCCGGGAAGCGCC
GGCGCAATGCGGGCAGTGCGACCTGCGGATGCAGGTGGCCTGCGACCACGTGCCACGCCG
GGTCTGCGCACGGTTCATGGCGCAGCAGGAACGGCGCCAGCCGCACCTCCTCGTGGATCT
GCACCTGCAGCTGGGCATGCGGTAGCTGCCGGTCATGATTTCCGCGCAGGACATGCACGT
CCAGTGCGGTGTTGCGTTCGCGCCAGCCGAGCCATTGCTGGTACCAGGCGGCGCGATGCG
CCGGCCCATGCAGGATGTCGCCCAGGATCCACAGTTCGCGGCAGGCGTGCCTGTCCAGCA
GACCCTGCAGGCGTTGCAGGTCTTCGCCGGTTCCGCCGCTGGGCAGCGCGATGCCGGCGC
GGCGGAACACATCGGCCTTGCCCAGGTGCAGGTCCGCGATCAGCAGCGCCTGCCGCGCCG
GCCAGTAGAGTGCGCGTGCCCCCGCCAGGGTCACCGGTTCGCCGGCAAGCAGCAGCGGTA
TTTCATCGGCCATGGCGACGTTCCAGCTGCTGGGCCGCGCGTTGCACGCGGGTACGCCAG
TCCTCGTTGCTGAACTGCCCGCGCAGGCGTTCGGCCCACAGTGGAAAGCCCAGGGGCGTC
AGCGATGCAGGGCGCTGCATCGACATGCGTCGCGCGCCGATCCGGACCAGCACCTGGCGC
AGCCCCGGCAGGTCGAGGCTGTCATGCAGCACTTCGCGTTCGGCCAGCGCCAGCAGCAGG
TGCTCGGGGTCATGCTCGCGCAATACGTCGTACAGCAGGCCCGCCGAGGCCTGCAGCTGG
CGCAGCGATCGCGGCATGCCCCCCGGCAGGCTGGGTACCAGCAGGCCTGCGACGCGCGCG
ATGCCACGGAACTGGCGCCGCGCAAGCTCGCCCAGGTTCACCGCCGCACGCAGATCGTCC
AGCAGCTGATCGGTGGTGAACAACGCATGCCATTGCGCCGCGTCCAGGTCGATCGCCTGC
GCCGGTGCCAGCACCAGGCCGTGATCATTCACGGCATAGCCGATGCTGTTGCGTTGCTGG
CGGGTGCAGCGCAGTGCCAACAGGGCGGCCAGCGCCTCGTGCACGTGGCGTCCGGCGAAG
GGATAGACGAAGAGGAACTGGCCTTCGCGGCGGCGTACGTCCTCCAGCAGCACGTGGTCC
GGGCCGGGAAGCGCCGACACCTGCTGCTGAAGTGCCAGCAGCGGTGCCAGCCAGCGCGCT
TCCGCACTGTCGTCGGCGCCTGACAGCACCGACTCCAGTTCGCTGCCGAGTGCCATCGAC
AGCGGCAGCTGGCCTCCCTGCCAGCGGGGCACGACACCTTCACCGCGCCCTCGTGCCAGC
CGCACGAAGGCGGTCATGTCGCGCAGCTGCACCAGCTCCAGCAGGCGCCCGGCGAACTGG
AAGCGGTCTCCGCGGCGCAGGCGGCTGGCGAACTGTTCCTCCACGGCGCCGAGGCCGGCC
CCGCGCAGGAACTGCACGCGCACGCTGCCATCGCTGCTGATGGTGCCGATCGACAGCCGG
TGGCGTAGTGCCTGGCGCCGGTCGTGCATCCGGTAGCGGCCATCGGCGTCCTGCACGACC
TTGTGGAAGTCAGGGTACTGGGCCAGGGCCTGGCCCCCCTGCACGATGAAAGTCAGCACG
GCCTGCCACTGGTCCTCGGCCAGGGATGCGAACGCATGGGTGCGCCGGACCTGCGCCAGC
AGCGCATCACCGTGGAAGCCACCGGCCAGGGCACGGCTGACCGCATGCTGGGCCAGAACG
TCCAGCGACAGCATCGGCGGCCTGCGTGCTTCGACCACGCCTTCGGCCAGTGCGCGACGC
ACGGCTGCGTACTCGGCCAGTTCCAGCGCATGGCTCGGCACGCAGAGGATCGCGCCACTG
GCACCGGGACGATGGCGCGCACGTCCGGCGCGCTGGCGCAGGCGGGCGACGCCCTTCGGG
CTGCCCAGCTGCAGTACCTGTTCGACCTCGGGAAAGTCCACGCCGAGGTCGAGGCTGGAG
GTGGCGACCACGCAGCGCAGCGTTCCTGCACGCAGCCCGTCCTCCACCTGCTGGCGCAGC
GCCGGATCCAGCGAACCGTGGTGCAGCGCAAGCGTGTCGTGTTCCTCGGGCCAGACCGAC
GCCAGCGCCTGATGCCACAGTTCTGCCTGTGCACGGGTGTTGGTGAAGAGCAGGCTACTG
CGTGCCTGCATCAATGCGTCCAGCACCCGCGGCAGTTGGGCCAGGCCCAGGTGCCCGGCC
CAGGGAAAGCGTTCACCGGGTTCGGGCAGCAGGCTGCGCACCGTGGTCGCACGCGGGCGC
ACGCCCTGCACGATCGGCGCGTCGGGCTGTCCGGGCAGCAGCACGTCGCGCGCCTCATCC
AGATTGCCCAGCGTGGCCGACAGCCCCCACAGCTGCAATGCAGGCGCGGCATCGCGCAGC
ACGGCCAGATTCAACTGCAGCAGGACACCGCGCTTGTTGCCCAGCAGTTCGTGCCATTCG
TCCACCACCACGCAGCGCAGCTGGCGCATGCGCGGCAGCGTATCCGGATAGCTCAACAGC
AGCGCCAGCGATTCCGGCGTCGTGACCAGTACGTCGATGCGGCCCTCGCGTGCCTGTCGT
CGTTCGCGGTTGCTGGCGTCACCGCTGCGCAGGCCGACACGCCATCCAAGCCCCAGCCCA
TCGACCACGGCCTGCAGTGCACGCGTGGTGTCGCTGGCCAACGCGCGCAAGGGCGTCACC
CACAGCACCTGCAGCGGGCGTACCGCACTGGCGCGGCGGGGCGAAGGCGGTGGGTCGATC
ATGGCCTGCAGCAGCGGTCCCCCGAACATCGCCAGTGTCTTGCCGCTGCCTGTGGGCGTG
TGCAGCAACCCGGATCCGCCGGCGAGATAGTGCCGCCACATCGCGCGCTGGAACGGCAAC
GAGCGCCAGCCTTTCGACGCGAACCAGTCTTCCAGCCGGCGTAGTGCCTGGCTGCGGTTC
ATCGCGCCAGCGCCTGCAGGGTAGCCAGCTGATCGGCCTCGCTGGCTGGCTTGTCGTGGC
GCCAGCGCAGGATGCGTGGAAAGCGTACGGCGATACCGGACTTGTGCCGGCTGCTGCGGT
TGACCGCCTCGAAGCCCAGTTCGAAGACGTGTTCGGGGCGTACGCTGCGCACCGGGCCAA
AGCGCTCGCGGGTATTGGCGCGGATCCAGCGATCAAGCGCGAGGATCTCCTTGTCATCCA
GGCCCGAATAGGCCTTGGCCACCGGTACCAGCGTGTCGCCGTCCCAGACGCCGAAGGTGT
AGTCGGTGTACAACGTGCTGCGCCGCCCATGGCCTGCCTGCGCGTACAGGAGCACTGCAT
CGATGGTGAGCGGATCGACCTTCCATTTCCACCAGTCACCGCGGCGTCGCCCGGCCTGGT
AGGGCGAGGCACGACGTTTCAGCATCAGCCCTTCCACGCCACGTTCGCGTGCCACATCGC
GCATCGCCGCCGCCTGCGGCCAGTCTTCGGCGGCAACGTCGGGTGAGAGCTGGATCCGTG
CATCACCCAGGGCACCGACGACGTCGGCAAGCCGTGCACGCCGTTCCCGCAACGGCAACT
CACGCAGGTCCGCGCCATCGTGTTCCAGCAGGTCATAGGCGAGCACGCGCACCGGCGTGT
TGCGCAGGGTAGCCGCACCGGGCTTGCGGCGCTGGATGCGGGTCTGCAGCGCGGTGAATG
CACGCGGCAGGTCCGTGGCTTCGTCCCAGGCCAGCAGCTCTCCGTCCAGCACGCAGCCAT
CGGGAAGCGCCATCGCCGCCTGTTCGATTTCGGGGAAGCGACCATCCAGCCGCTCTTCGC
CGCGTGACCACAATGCGACCTCGCCGCGCCGGCGCAGCAGCTGCAGGCGGATGCCATCCC
ACTTCCATTCCAGCAGCCAATCTTCGATGGGGCCGAGGCGTTCGGCAGGATCGCCTTCCA
GTGGCGAGGCGAGGAAGAACGGGTAGGGTTGCTGCCGGTCCAGTGGCAGCTCATCCGGCG
ACAGCAGCTGGCCCAGCAGTGCGGGCGAGGGCACCCACTCGCCAAGCATGCGCTGGGCGA
TGCGCGCGATGTCCAGCCCGGACCACTCCGCCAGTGCCTGCTGCACCAGCCGCTGCGAGA
CGCCAACGCGCAGGGCGCCGGTCAGCAGCTTGTTGAACACCAGGCGTTCGCTGCTGCACA
GCTGCTGCCAGCCCGCGACGACCGCCGCACGGCGTACCGCTTCGGGCTGGTTGGCCACCG
CCAGCAGATGCTGTTCGATCCAATCCGCCAACGCACGGTCGGCGGCGGGCTGGGATGGAT
CATCCAGCAGCAGGGTCAACGTTTCGGCCAGGTCACCGACCTGCGCATAGCTGTCTTCCA
CCAGCCATGGCGGCAAGCCGGATTCTTCGGCAATCCAGGCGCGCAGTTCGCCACTGGCGG
CGATCTTGCGGCGTGCGCCGCCCACCTTGCCACCGCTGAGCAGGTACAACGCCCACGCCG
CATCGTGCGCGCCTGCCTGGCGGAAGTAATCGATCAATGCCGCACGCTTGTCCAGCGTGG
CGGTGCTGCGGTCCAGGCGCTGGTAGAGCGCCGCGAAGGCCTTCATTCCTCGCTCCCGAA
ATCGGTACGGAAGGCTTCAGCCGCTACGCCGCGCTCGCGCAGGAAGGGAATCAACGCATC
GGTATTGCCATGGGTGGCGATCACCCGCTGCGCGCCGGTCTGTTCGATGGTCTGCAGCAG
TGCGGGCCAATCGGCGTGATCGGAAATGACGAAGCCACGATCGACGTTGCGGCGACGCCG
GTTGCCGCGCAGCTGCATCCAGCCCGAGGCGAAGCCCAGCTGGTAGCGGCCGAAGCGGCG
CATCCACGGCGTGCCGGCGGCCGAGGGCGGGGCGAGGATCAACTGGCCGGCGGCATCCGG
CTGGCGACCCTGCTCGGCCACCGCCAGCGTCTCCAGCATTGGCACGTTGGCCTGCCGATA
CACCTCCACACCATTGGCGATGGCACCGTGCAGCCAGGCCGGGCGATCGTCCAGCGGCAG
CAGTTCGGCCAGTACCCGTTGCGCCTTGCCCAGTGCATAGCACAGCAGGATGGCAGCTTC
GCCGCGCTGTTCGCATTCGCGGCGCCACGCCACGATCTCCGCAGCGACGGTGGGCGTGTC
CGGCCAACGATAGATCGGCAGGGCAAAGGTGGCCTCGGTGATGAAGGTATCGCAGGGCAC
CACTTCGAACGGCGCACAGGTTGGATCAGGCTGGCGCTTGTAGTCGCCGGACGCCACCCA
GACCTGCTGCCCGTCGTCGATGCGCACCTGCGAAGACCCCAGTACATGGCCGGCGGGATG
CAGCGATACCTGCACCCGGCCCAGGCGGAACGGCACGCCCTCGGCATGCGCCTGCACCGG
CACATCGCCCAGGCGCCAGCGCAGGATCGGCAGGCTGCCGTCGCTGCAGTGGTATTCGCC
CATGCCCGGGCGTGCGTGATCGCCGTGGCCATGGGTGATGACCGCGCGCGGGACCGGTCG
CCAGGGATCGATGTGGAAATCACCGGCGGCGCAGTACAGCCCTTCGGGGCGCAGGACCAC
CAGATCGTCATTGACTGCCATGCGGTCACTGTGGCCGGCCGCTCGTGCACAGGGTGAGAA
TCGGCCTGAACACGGGCTTGGCAGGCGATGCGGCACAATCGAACCGCAGATCTCTTGCCG
CCAGGACGGACCGGATGAGTGGACCCAGCTTCAGCAGCAATGCGCCCTACGAAACCCATG
TGGTGCTGAACCAGCCGCCGTCGTTCGCGGGGCGCCAGTTGTGGACCGATGACGTGGCGC
TGATGGAGGCGGTGCAGCGCGAAGGCGCTGGCGGCTTCGCGCCGCGGCTGGCGGTCTATG
GCGCGCTGGCGGGTGACGAACTGTACCGGCTCGGCTTCGATGCCAACCGCGATCGGCCGC
GCCTGCGCACGCATGATGCGCAGGGCCATCGCATCGATACGGTGGAGTTCCATCCGGCCT
ATCACCAGTTGATGGGCACAGCGAAATCGCACGGGGTCGCCGGGTTGTCCTGGCACGAGC
CGCAACCGGGCGGGCATGTCGCGCGCGCGGTGTTGAGCTACCTGCACCACCAGGCCGAGG
CTGGCACCAGTTGCCCGTTGACGATGACCCATGCGGCAGTTGCGGTGCTGCACACGCAGC
CGCACCTGGCCGAGTGGGCGCGCAAGGCCGCAGCGCCGGTCTATGACCCGCGCGATGTAC
CGGTGGCGGACAAGGCCGGCATCACGCTGGGCATGGGCATGACCGAGAAGCAGGGAGGCT
CGGATGTGCGTGCCAACAGCACGCGCGCTGAACCGATCGATGGCGAGCGCTATCGCCTGG
TCGGTCACAAGTGGTTCTTTTCCGCACCGATGTGCGATGGCTTCCTGGTGCTGGCGCAGG
CGCCGGGAGGACTGACCTGCCTGCTGATGCCGCGCCGGCTGGCCGACGGCGACCGCAACG
CATTCCGGTTGATGCGCTTGAAGGACAAGCTTGGCGATTGGGCCAATGCCTCCAGCGAAG
TCGAGTTCTGCGGGGCACAGGCGTGGCGCGTGGGCGAGGAGGGGCGGGGCGTGGCCACCA
TCATCGGCATGGTGATGATGACCCGCCTGGACTGCATGCTGGGCGCGGCGGCGGAAATGC
GCATGGCGCTGGCGCAGGCGCTGCATCACGCACGTCATCGCCGCACGTTCGGCAAGCTGC
TGGTCGAGCACCCGTTGATGACCAATGTGCTGGCCGACCTGGCACTGGAGTCGGAAGCGG
CCACAGTGCTGTCGATGCGCATCGCGCGTGCGGTGGACCGGGCCGGCGTGGATGCCAACG
AAGCCGCGTTGGCGCGTGTGGGGACGGCGCTGGGCAAGTACTGGTTGTGCAAGCGCGCGC
CGGCCTTCGTCAATGAAGCACAGGAATGCCTGGGCGGCGCGGGCTATGTGGAGGAATCGA
TGCTGCCGCGGCTGTACCGGCAGGCACCGTTGAATTCGATCTGGGAAGGAAGCGGCAACA
TCCAGTGTCTGGACGTGCTGCGCGCGCTGGCGCGCGAACCGGAGGCGCTGGCGGCGCTGC
GCGCTGAACTGGCGGCGGTGGCCGATCGTGATGCGCGCTACGCAGCGGCTTTGCAGCGGT
GGGCAGCAGCACCGCCACCGGATGAGTCGCAGGCGCGGCTGTTCTGCGAGCGCACAGTGC
TGTTGTTGCAGGCCGCGCTGCTGTTGCGTGCGCAAAGTCCGATGGCAGAGGCGTTCGTGC
GCAGCCGGCTGCAAGCGGAGCATGGGCTGGTGTTCGGGACCCTGCCGACGGGCGTGGATC
TGTCGGCGATGCTGGTGCGCGCGCTGCCGTAGGAGCGCCCACCACGGAATCAACGGAAAA
AACGCAAAGCGAAAAGCAGAAAAGCCGCGGCAGTGCCGCGGCTTTTCCTGTAGCGCCGGG
CCCATGCCTGGCTGCCGGTACGCCTCAGTGCTTGGCTTCTTCCTTGGCGGCGTTCGCCTT
CGCGTCATTGGCGACATCGCGGGCCTTGTCGGCCACCTTCTGTGCGGCGTTGGCAGTCGC
GTCGCTGGCGTGTGCGGCGGCGTCGGTTGCGGCGTCCTTGGCCTTGTCGGCAGCGTTGGC
GGTGGCGTCTGCAGCCTTGTCCAGCGCCTGCTGGGTATCGGCGGCGGCCTGCTCGGAGGC
TGCAGCGGTCTTGTCGGCGGCGTCACGGGTAGCTTCTGCCGCCTTGTCGACGGCATCGCG
GGCAGCCGCGCCGGCGCTGTCAGCGGCCTGCTGCGCGTCCTGCTTGGCCTGTTCGGCTTC
CGGGCCCTTGCAGGCGGCCAGGGCCAGCAGCAGGGAGGCGGCCAGCAGGGTGGTGGTGAT
CGGGCGAATCTTCATGGCGGTCTCCGGTACTGCAATGGATGGGGACGCCAGCCTATTCAT
GCCGTTGTGAAGGCGGGGTCGCGATGCCCGCGCCGCGAGGTGGCAGTGGCGCAAAGAAAA
AGCCGCTGGCGAACCAGCGGCTTTTCCGGAACAGCGTGAAGAAAGAAGTTATTACTTCTT
GGCTTCTTCAGCAGCGTCCTTGGCCTGCTCAGCGGTAGCTTCGGCAGCCTTGGCAGCGTC
CTTGGCTTCGCCAGCAGCAGCGTCGGTCGCGGCAGCAGCGGTGTTGGCAGCAGCGTCGGT
CGCAGCGTCAGCAGCGGTGGCGGCGGTGTTGGCAGCCTGCTGGGCAGCGTCGGCGGTCTG
GGCGCCGGCAGCGGCGGCCTGGTCGGCAGCAGCCTGGGCTTCGGTGGCGGCTTCGTTGGC
CGAAGCAGCGGCGTCCTGGGCAGCTTCCTGCTTCGAGCAGGCGGCCAGGGCCAGAGCCAG
GGACATCGCGACCAGCAGCTTGTTGATGCTCATTGTGTAAATCCTCGTCGTTAGAATTAG
GCAACGCGCATGCTGCGCGCCGACAACATGATGACAAGCCAAGATTGGGTGTCAAGCGAT
CCCGCATTCATTTTTGCGAAATCATCGTTAAATCTTTTTAAATCAATTCGATGGCGATTG
CCGTTGCTTCGCCGCCACCGATGCACAGGGTGGCAATGCCGCGCTTGCCACCGCGCGTGC
GCAGGGCGTTGACCAGGGTCACCACCAGGCGTGCACCGGAGGCACCGATGGGATGACCCA
GCGCGCAGGCACCGCCATTCACGTTCAGCTTGTCGTGCGGGATGCCCAGCTCACGCATCG
GCGCCATTGCCACCACGGCAAAGGCCTCGTTGATCTCGAACAGGTCGATCTGGTCCAGCG
ACCAGCCGGTCTTGGCCAGCAGCGTGTGGATCGCGCCGATCGGGGCGGTGGTGAACCACT
CCGGTTCCTGCGAATGGGTGGCGTGGCCGACGATGCGGGCCAGCGGAGTGATGCCACGGG
CGGCCGCGTCTTCCTCGGTCAGCAGGACCACCGCGGCGGCGCCGTCGGAGATGCTGGAGG
AACTGGCGGCGGTGACGCTGCCGTCCTTCTTGAAGGCCGGACGCAGGGTCGGGATCTTGG
CGATATCCGAGCGCCCCGGCTGCTCGTCGGTGGCGACCTCGACGTCACCCTTGCGGGTGG
CTACCTTCACCGCGACGATCTCGTCGGCGAACGCACCGTTGGCCTGTGCGGCCTGCGCGC
GCTTGACCGATTCGATCGCGTAGGCGTCCTGCTCCTCGCGGCTGAACTGGTACTTGTCCA
CGGCGCATTCGGCGAATTCGCCCATGGCCTTGCCGTCATAGGCGTTGACCAGGCCGTCGT
GGGCCATGTGGTCGACCGCCTGGAAGTTGCCGAAGCGGTTGCCGGTACGGGAGTTCGGCA
GCAGGTGCGGGGCGTTGGACATCGATTCCATGCCACCGGCGACCACGATGCTGGCCGAAC
CGGCCTTGATCAGGTCATGGCCGAGCATGATGGTCTTCATGCCCGAGCCGCACACCTTGT
TGAGGGTGGTGGCGCCGGTCGACAGCGGAATGCCGGCGGCGATCGCCGCCTGGCGGGCGG
GCGCCTGGCCGAGGTTGGCCGGCAGCACGCAGCCCATGAGGACCTCGGAGACGTCGCTGG
CCGGTACGCCCGACTGTTCCAGGGCGGCAGCGATGGCGGCCGCGCCGAGGGTGGGGGTCG
GCACGCCGTTGAACTGGCCGAGGAAGGAGCCGATGGCGGTGCGCTTGGCGGCGGCGATGA
CGATGTTGGACATGGCAATCTCGTTGATGCGTAAGCAATGTTCGGAAAGGAGACCGCGGA
CGTTGGAAGCGCCCCGGTTTCCCGGCAGACTGCGTGGGGGTCGGCCCAAGTATAGAGGGT
CGGGGAGGGCCGCCGCTGGGCGGCACCGCACGCCTGCCGGGATGTAGGCAGGTCAACGTT
CATGGGAAGGAATCGATGGAACGCACGACGATGGTTAGGTCCGCGCTGGCAACGGCGCTG
GCGATGGCAATGACGGCATGTGGCGGCGGCGGAGGCGGCGGCAATGTCCGCATCGATCCC
CCTCCGACCACCCCCACACCCCCAACGACGCCCCCTCCGACGGCACCGCCTCCGGCCAAG
CCGCAGGAACCGGCCTTCGACGCGCACCTGTCAGTGACCAATGCGCGTGCCGCACAGGCC
GTCGGCCTGACCGGGCAGGGCGTGCGCATCGGCATCGTCGACTCGGGCGTGCAGCGCAAC
GCAGCGGCATTGAACGGGCGGGTGGTGGGCAACCTCAACTACATCGATCCGGCGCGCAAC
AACCTGCTGGTGGACGACGTGGTGGGCCACGGCACGGCGGTAGCCAGCCTGGCCGCCGGC
GCGCCGGTGGGAACCTGGCCGGGCGGCATCGCCCCCGGTGCGCAGATCGTTTCGGCGCGG
ATCATCGCCGACAAGCCGCCGGTCGATGACGGCAGCGGCAAGGGCAATTCCTTCAGCGGT
CCGCTGGGCGTGGCGCAGGTCCACCAGGACCTGATCAGCTACAACGTGAAGGTGATGAAC
AACTCGTGGGGCGGCCTGTACTGGACCGACCTGCCGACCACCGCGCAGGTGGCGGCCGAG
TACCGTCCGTTCGTCATCAACCATGGCGGCCTGGTGGTGTTCGCGGCCGGCAACGATGCG
CGCACCGAACCGAGCAGCCTGGCCGCCCTGCCCAGCCAGCTGGGCGTTGCCGGCTCGCTG
CCGGCGGCCGACCTGGAGCGCGGTTGGCTGGTGGCGACCGCAGTGGATCCCTATGCACCG
GGCACGCTGGCCAGCTACGCCAATGCCTGCGGGCAGGCGGCGCGCTATTGCCTGGCGGCG
CCGGGCAGCGCGGTCTATCCCGATGCCAATGGCAGCACCTACTACTGGAACTACGGGACG
TCCTTCGCCGCCCCGTTGATCTCCGGCGCCGCCGCGCTGGTCTGGCAGCGCTACCCGTAC
TTCGACAACAACCTGGTGCGGCAGACCCTGCTGGGCACGGCCAAGGACATCGGCGCGCCC
GGCGTGGATGCGGTGTTCGGCTACGGCCTGCTCGACATCTCGCGGGCGATCAAGGGCCCG
GGCCGCTTCGACTGGGGTGATGTAGTGGCCAATGTCGATGCGCCATCGAGCGGCTCGCTG
TGGAGCAACGACATCGTCGGCAGCGGCGGCCTGGTCAAGCAGGGCGGGGGCACCCTGGTG
CTCGCAGGCAACAACAGCTACAGCGGCGCCACCCGCATCGAACGCGGCATCCTGTCGCTG
CAGAACGGCGGTGTCATCCGTTCCAACGTGACCATCCTTGGCCAGCCCGACCCGGATTCG
ACCGGCCTGCAGTTCAATGGCGGCACGCCGCGCGTGATCGGCAACGTGGTCAACGGCAGC
AGCGTGTTCCTGACCACCGGCAGCACCACCGGCACCATCGAGGGCAACTACACGCAGCAG
GCGGGTGGCCAGTTGATGATCGCGCTCGGTGCCAATGCGCTGCAGGTGACCGGCACGGCC
TCGATCAATGGTGGCGTGCGCGTGCATGGCTTCGTCTCCGGCTACGTGCCGCAGAACGGC
AGCCGCCAGGACCTGGTCCATGCGGCCGGTGGCCTGAGCGGCACCTTCAGCAGCCCGGCC
TCCTCCAGCGGCCTGCAGGGCCTGTCGCTGCTGCAGAGCAGCTATGGCTATGACAGCAAC
ACTGCCTGGTTGAACCTGACCCAGGTGAGCGTGACGGCGGCGGCGACCGGGCTCGCGGCC
TCGGCGCAGTCCGCGGCGCAACGACTGGAAGGTGCGTTCAGCGCCCTCGATGGCAGTCCT
GCGCTGCAGGGCTCGGCCTTCGGCACGGCGGCCGGTGCGCTGCAGTGGACCGGCGGTGGC
AGCGAGGGCCTGGCAGCCAGCCTGCAGAGCCTGTCCGGGCAGGCGCATGCGCGGGCCGAG
TCGGCCACCTTCGACAGCATCGACATGTCGCGCCGTGCGATCGCCGAGCGCTTCGATCGC
GTGCAGGCGGCGCCGCGCCTGCGCGGGGCCTGGCAGAGCGCGCTCGGTGAGGCCGGGCAG
GGCAGTTTTGCCGGCAATGCCGCCGACAGCCGTGGCTGGATGGCCGGCCAGGACCTGCCG
CTGGGCAGCAATGGGCTGATGGGCGTGGCCTTTGGCGAGACCCGCAGCAATGGTGGCAGC
AGCTTCGGCGGCGATCGTGGGCGTGATCGCCAGGCGCAGGCACAGTTGTACGCCGGTTGG
AACCTGGGCCGGGGCTATGCGCTGGCGCAGGTCGGCAGCGGCCAGTTCACCCGTGCGCTG
GATCGCCAGTTGCTGCTGGGCGCCGGTGCCTATGGTGTTTCCGCACGTTACGGCGGACGC
TTCAGCAGTGCCAGCGTCGAAGGCGGCTATCGTTTTGGCCGCGCGGGCGCGTCGTTGACA
CCGTATCTGGGTGCCAGCACCACGCGCGTGGATACCGATGCCTTCAATGAGCTGGGTGGT
TTCGGCTTCGGCCTGCGTGGCGACGCCAACCGCGTGCAGCGCAGCCAGATGCTGGCCGGT
ATCCGCGGCGAGCGCGGCTGGGGGCGCTGGACGCTGCGCGGGCACGCCGAGTGGCAGCAA
CGGCTCGACGGTGCCGATGCGGACTGGCAGGCCAGCTTCGTTGGTGTCGATGCCTGGGCA
CCCCTGGCGGGATGGGACGCACCGCGTGGCAGTGCGCTGTTCGGCGTGGCGCTGGAGTCG
TGGTGGGGCCGCAATGGCCGCCTGAGCCTGGGCTTCGACCAGCGCGTCGGTGGCGAGGGC
GCGCGCCAGGCGGCGCTGCGCTACAGCACCGGGTTCTGAGCGGGAGGTCGCGCCGGGACG
TCAGCTCCGGCGCGACATCGGCAGGCTCAGCCGCCGCGCAGGTTGCCCAGGCGCGGGGTG
CTGCGGCCCAGCGGCATCTTCAGCTTGCCGATCGACAGGATGCGGCTTTCGGCGATGCGG
TCGGCCGCACGCTGCGGCGCGATGTTCTCGCGCTGCGACAGTTCGAAGATGCGGGTGAGG
TTGTGATAGATGCTGCGGATCAGGCGCATCGCGCGTTCGCGGTTGTAGCCATCGATCTCC
AGCGACACGTTCATCACGCCGCCAGCGTTGACCGCATAGTCCGGCGCATACAGGATGCCG
CGCGCATGCAGTTCATCGCCGATTTCCAGGCTCGACAGCTGGTTGTTGGCGGTACCGCAG
ATGATCTTGGCCTTGATCCGCGGCAGGGTGTCGGCGTTGATGGCGCCTTCCAGCGCGCAC
GGTGCGAACACGTCGGCGTTCACTTCGTGGATCTCGTCGGGCTTGACCGCTTCGGCGCCG
AAATCGCTGACCGCGCGATCAACCAGTGCGCTGTCCAGGTCGGTGACATACAGCTTGGCA
CCGCGGTCGCGCAGCAGTTTCACCAGCTCCATGCCGATGTGGCCCAGGCCCTGCACCGCG
ATGCTGGTCTTGCCCACTTCCTCGTGGCCGAACTTGAAGCGCATCGCCGCCATCAGCGCC
TGCAGCGCACCGTAGGCGGTGAACGGGGCCGGATCGCCGGAGCCGCCATGGACCTGGTGC
ACGCCGGTCACGAACTGGCTCTCCAGGTAGATGTTCTCCATGTCGTTGACGTCGGTGCCG
ACGTCTTCGGCGGTGATGTAGCGGCCGCCCAGCGAGTCGACGTAACGGCCGAAGGCGCGG
AACAGCACCTCGGTCTTGTCCACCTTCGGGTCGCCGATGATCACCGCCTTGCCGCCACCG
ACGTTGAGGCCGGCCAGCGCATTCTTGTAGGTCATCGTCCGGCTCAGCCGCAGCACGTCG
GCCAGTGCCTCGTCGGTGCTGGCGTAGGGGCGCATGCGCACGCCGCCCAGGGCCGGGCCC
AGGGTGGTGTTGTGAATGGCGATGATCGCCTTCAGGCCGGCATCGTGGTTGTGGCAGAAC
ACCACTTGTTCGTGGCCGGTGGTGGCGAGGGTTTCGAATAGCATGGCGTCTCCGATGGCG
CGAACAGCGGCGAACTGCAGCGAACGGCCAGTGAACGGTAGGGTCCCAAAACAAAAAAAG
CGACGTCGTCATGGCTGGGGGACGGGTCGCGCGGCGCCATTCTAGTCCATTCGCCCGGCC
GTTGCCGTCGACGTCGGCGGCCGCCAGGTTAAAGAAGATGAAAGTGCGGCCGATGCTGCG
ACGACGGCGGGTGGCCGGATGGGCGTGAAGAGGCAGGGCGGTCAGTGACGGCAGGGGCAT
CACAACGACAGGGCGGGCGGCGATGACAGCGGCATGGTGGCGATCGCTGCGCGGCTGGCT
GACACGTTCGACCGGGGCGGCACCGGCGCGGCTGGTTGCCGCATCCCGCCAGGCGGTGGC
CGCCGCAGCCGCAAGCCTGCAGGGCGAGGCGCTGCCGTCGCCGGAGATCGCCGCTCACCT
GCAACGTGGGCTGCATGCGCTTGCGTTGTACCCACGGCTGGCCGGCGAGCCAACGCCGGT
GCAGGACCCAGGCCTGGGCGAGGCGGTGGCGCGCGCGCTGCAGGACCGCGACTGGGCGGC
CAGGCAGTTGCCCCGCCGGCCGCAGCTGCTGCCGCAGCTGATCCAGACCGTCAACGACGA
TGCCGCCTCGGCCCGGGTGATGGCCGCGATCATCGGCCAGGACCCGGTGCTGACCGGCAA
CCTGCTGCGCATCGCCAACAGCCCGGCCTACAAGGTCCACGAGCGCCCGGTAGAGAGCCT
GCAGCGGGCGGTGACCCTGGTCGGCACCGAGGGCGTGCGCCAGATCATCAGTGCGGTACT
GGTGCAGCCGGTGATGCAGGTGCAATGCGAGGTGTTCCCGCAGTTCAGCGCGATCATCTG
GGAGCACGCACTGCTGGCATCGCGTGCAGCGGCCGACCACGCACGCACGGTCACCTTCGG
CGATGCCTTCGCCGCGCAGTGGCTGGGCCTGGTGCAGGGGCTGGGTGCGGCGCTGGTGAT
GCGCCAGCTGCTGCAGGAGGCACAGGCCCGTGGCGAGCCCGTGGAGCCGGCGTTGGCCCT
GCAGCTGTTGCAGCAGTGGTCGTTGCCGCTGGCGCAGCGGGTCGCTGCCGCATGGGAGTT
GCCTGAGCCGGTTCACCAGGCCTTGGCGGTGGATGCGGAAGGACCGTTGGCCGACAGCCT
GCGCCTGGCCAGCGCGGCCGCAGCGGCCAGCCTGTTGTGTCGCCATGGGCATGCCAGCCA
GAGCCGCATGCTGGCCCTGCTGGAGCAGCTGCCTTCGGCACCGCCGCATGCATTGCGCTG
GATCTGGCGGCGCCTGCATGGGCGCAACGTGGAAACGCTGGACGAGGCCGGACAGGATGA
GGCCACTCCGGCGTCCTGAGCGCTACAGCTGCGATTCCACCGGCAGCCAGCTGATCACCC
GCGACAACCAGCGCTTGCGCGCCGTTGCCCCTGGCTCGGCCTCCACCCAGTGCGGTGGCG
GTTCGCGCTCCAGCCAGCGCAACCGGCGGCGGTCGTCCAGTGCCAGCCACCAGCTGTGCC
TGGGGTCAGCCAGGCGCAGGTATTCGTCCCGCAGCTGTGTACCCAGCACCGGATCGTCGA
ACAGCACACCCATTTCAGTGTTCAGGTAGGCCGAGCGCGGGTCCAGGTTGAAGGAGCCGA
CGAAACCGCGGCGGTCATCGATCAGGAATGCCTTGGTGTGCAGGCTCGCGCCGCTGCTGC
CGAACACGCCGGCATCGCCCGACTGACCCTGTGCCTTCAGCTCGTACAGGTGGACGCCGG
CTTCCAGCAGTGGCACGCGGTAGCCCATGTAGCCCCCGTGCACGGCGGCGACGTCGTTGG
CGGCCAGCGAGTTGGTGACCACGCCCACCTGCACGCCCCGCCCGGCCATTGCCGAAAAGC
CATCGAGGCCCTCGTTGCCGGGCACGAAGTAGGGCGAGATCAACAGGGCCTTGTGCCGGG
CGGCCTGCAGCTCGCTGATCAGGGTCGACACCAGCCAGGTGGCGCGATCATCCCTGCGGT
GCTTCATCGGCGGGTCCGACACGATGCGCACGGCACCGCTCCAGTGCAACGGCTCGGGGC
TCGGGCGCTGCCGCTGGCGTGATTCGGCCACGCGCGCAAGGTAGGGGCGGGCCACGTCCC
GCTGCGCCTCGTGGTCCGATTCGCGCACCAGCAGGCGCAGTTGTGCGTCGGTATGGAAGG
CAAGCGCGGATACCGGGATGGCGGTTTCGCTGTTCCAGTAGTCGTCGAAGATCCGGTTGG
CCTGCTCCACGGCGGGGCCGGCGACCAGCAGGTCCAGATCCTGGAAGTTCACGTCGGTGC
GCGCGCTGAAGTACTCCTCGCCGATGTTGCGGCCACCGACGATTGCGACGCGGCCATCGG
CGATCCAGCTCTTGTTGTGCATGCGGTGGTTCACGCTGAAGAAGCGCTGCACCATCTCCA
CCATGCGCAGGATGCCGGTCCGGTTGCGGAACGGGTTGTACAGGCGGATCTCGATGTTCG
GATGGGCATCGAGCGCCATCATCAGCGCGTCCTTGTCCTTGGCATTCATGTCATCGAGCA
GGATGCGCACGCGCACGCCGCGCTCGGCGGCGTCGTACAGCGCCTTGGCCATCAGGTGGC
CGATCAGGTCGTCGTGCCAGATGTAGTACTGCAGGTCCAGGCTGCGGCCGGCCTGGGTGG
TGATCATCGCGCGGGCGGCGAAGGCATCCATGCCATCGCTGAGGAAGGCCACGCCCGACT
GGCCGGGATGGGCCGCCTGCAGCGGCACGATCTGCTGGTCGATGCGGGTCTGTGCCGGCT
GCAGCGGCAGCACGTGCGAAGGCGCGCCATGCGCCTGCGGCGTGAGATGGTCGGCCAGCA
GCAGCCCGGACAGGACCAGCAGCACCAGCACGGCGAGGATGATCGCAGCAACACGCAGCA
GGCGTCGCCACAGCGGCTTGGGCAGGCTCATGCCCCGATGGTAGAGCCACGCCATGCGTG
AAGGAATGCCTGCAGGATCGATACGGGGTCAGAGCCCTTGCCTTCGGCACGGGATCCGAC
CCCCGGATCCCTTTCCACGGGAAAGGGCCCTGACCCGCACACCTCAGAACCGCTCGTCGC
TGCCCAGGTAGCGCCACTGCCCCGGCGGCAGCGGCCCCAGCGCCACGCGTCCGATACGCA
GGCGGCGCACGGCCGTGACCTGCAGGCCGGCGGCGCTGACCGCCACACGCAGCCCCTTGG
CCGTCAGACCCTTGCCGGCGAAGCGCAGGCGCTGCTCGCTCTGCCAGCTGACCTTGGCGC
CGCCCGATTCCTGCTGCAGCCGCGCCATCAGCCACGGCCCGCGCTCGGGACCGCCTTCGG
CCACTTCGATCAGGTATTCCTGCTCGGTACGGCCCAGGTTGCGCTGCAGGTGGGCCAGCG
TGGCCGGATCCTGGCTGACCACCACCAGCCCGCTGTCGCTGGCCGGCAGCGAGGCGGCCA
GCTGCAGGCCGTGGAAGTGACGCTGCAACGGACGGATGTCGCTGGCATCAAGTTCGCTGC
GGCTGTCACTGCTGACCAGGGCACACAGGGTTTCGGCGGCGACACCGGCCGGCTTGTGCA
GCAGCATGCTGACCCGCTCGGCCTTTTCATCGCTGGCCTGTTCGGCCACCACGATCACCG
CGCTGTCATCGACCGGGCGCTGCGGCTGTTCCACCACGTCGCCGTTGACCGTGACCCAGC
CGCCTTCGATGTAGCGCCGCGCTTCGCCGCGCGGGATGCCGAGCAGGGCGGACAGGCGTT
TGTCGAGACGGATCGGTTCCATGGCAGGCAGGTCGGGCAGGGGGCGCGCAGTGTAGCTGC
TGCGGCCGGTCAGCGCTGGCCGCGGTTGGCCAGCTCGGTCAGGTACAGGCGGGTATCGAA
CTCCAGCTGCAGGTAGTCCGGCTCCATGTGCTGGCACAGCTGGTAGAAGGCCTTGTTGTG
GTCGGCTTCCTTCAGGTGGGCCAGCTCATGCACCACGATCATGCGCAGGAACGCCGCGGG
TGCCTGGCGGAACACGGTCGCGATGCGGATCTCGCGGCTGGCCTTGAGGCGGCCGCCGTG
CACGCGGGAGATGGCGGTGTGGGTGCCCAGCGCGTGCTTGATCACTTCCAGCGTATTGTC
GTAGCAGACCTTGTTGAGCGGCACCGACTTGCGCAGGTAACGGTCCTTCAGCTCCTGGGT
GTACTCGTACAGCTGCCGGTCGCTGCGCACCTCGTGCGGGTCGGGGTAGCGCTGCTGCAG
CCAGGGGCCGAGCCTGCCCTGCGCCAGCAGCTCGCTGACCTGGGCAACCAGGGGTTCGGG
ATAACCGGTGAGGTACTTCAGGACTGCCATGCAGGGCCGGCGGGGCGTCGGTAGAATGGG
GCATCCAAGATTACACGCGGTACGCACCGACCATGGCAAAGCCCAACGCGCTGCAGGAAC
AATTGCTCAAGGCCGGCCTGGCCAAGAAGTCGCAGGCCAGCGCCGCCGCACGCGAGCAGG
CCAAGGCCCGCCAGGGCAAGGCCGAATCGACCTCGGCCGAGGTCCAGCGCGAGGCTGAAC
GTGCCCGCGCCGAGAAGGTCGAGCGCGACCGCGCACTGGCCGCCGAACGCAATGCCCAGG
CCAGGCAGGCTGAACAGAAGGCCCAGGCCAGGCAGATCATCACGGCCCATGCCGTAACCC
ACAAGGGCGACGACGAGTACCGCTTCAGCGATGGCGCGGCGATCCGTACCCTGCTGATCG
ACCCCAAGCTGCGCAAGGCGCTGTCGGTGGGCGTGCTGGTCATCGTCGCCCACGGCGAGG
GCTATGCGTTGCTGCCCCGCGCTGCCGCCGAAAAGGTGCGTGAACGCGCACCCGAAGCAA
TCATCGTCGACCACGGCCAGCCGGGCTCGACCGCCGAGATCTCCACCGGCAACGCAGAGG
ACGACGCCTATTACGCGCAGTTCCAGGTGCCCGACGACCTGGTCTGGTAAGCAAAAAGGG
GACGGAGGGGATTAAGTCGCAATCGGCCTGATCGGATCCGTCGGCGTTCTGTTTGGCATC
CTGAAGAGCAGCCGAGCATGGCTCGGCTCCACATGAAGGCCTTCCCTTTTGCCGGGGTGT
ATCGTCCCCATATCGGGCGACACACCTGCGGAGGATAGCCATGGCCACCGGTTGGGCAGG
AGACGGCGCGGTCCAGGACCAGATCGACGCCACTGTCGATGATGCGATCGCCCGCGCGCG
GCGACAGCTGCGCGACGGCCCCGGCCTGGACCACTGTGAGGAATGCGACGCGCCGATCCC
GTTGGCGCGGCGCCAGGCTGTGCCTGGTGTGCGGTTGTGCGTTGCGTGCCAGCAGGCGCG
GGACGACGAAGACCAGGCGCATGCCGGGTACAACCGGCGTGGCAGCAAGGACAGCCAGCT
GAGGTAAACGGGTGTTTTATTGCAGGGCTGCGCCCTGCACCTGCTGAAGCAACGTCAACA
TCAAAGGCGCCATCCATGGCGCTCACTGATCTGGCCCCCCTCAACCGGACCCACACCGCC
CCGCCATCCCACGGAATGCCGCTCTTGATCTTGCTTCGGCTTCGGCCTCTGCAGGTGCAG
GGCGCAGCCCTGCCGAAAACTCCACCCTCAACCGTCGCCCTGGATGCCGCCGGGGGCCTG
CGCCGGGTCACGCCAGCGCCGTACCGTGCGCTGGAAGAACAGGTTGTTCGGCAGCTGCAG
CACCGTGCCCTCGTGGCCCTCGCCGGTCTCCTGCAGCGTGGTGTAGATCAGGTTCACGTC
GATCACCCGGCCCTTCAGGCCCGGCTTCTCGCCGTTCTCCAGCACCTCGATGTAGTCGTG
CAGGCGGAACGGGCGGGTGGTGAAGATCAGCAGCGTGCAGAAGATGTTGGACAGCACGCT
CCAGGCCGCGAAGAAGGCCACCGCGCCCACGGCCGCGAAGCCGGTGAACGCGGTCCACAG
CACCGAGGGCTTCGCGCCGAGCAGGCTGAGGATGTACAGCAGGGCACTGAAATAGACCAC
GAAACTGGTGATCCGGCGCGCGCCCATCACCATCTCGGGCGGCAACGTGTAGTGCTCGGC
GAAGCGGCGGATCAGGCGCCGGGCGAGCACGCGCAGGAGCCACGCGACCAGAAGCACCCC
TACGATCTGCAGGGCGACGCCGGCGTAGTTCAACCACGGGTGGGTCCAGGGCGGCAGGTG
ATCCTTCAGCGACAACATCATGGGGCGACAACAGGTGGCAATAACGACCTTCGATGTTAC
CCGGCGCGTGCCGGGGATTCGACCGCCGGGGCCCAGGCCAGGCACACCAGCGCCTGGCGG
TGCTGTTGCAGGCAGGCACGGCCGTTACCGGGGTGCAGCTGCAGCGACAGGCCCAGTGCC
TGCAGCACGACGCAGGCGGCGATCACCAGCAGGGCGGCGCAGGTTGGGCTGGACATGGCA
GGACTCCTGGACGGCAATTTCGCGAAGGACCTTCCATGGATGCAGCAGGTGTCGAAAAGG
TTGCACGGCAGTGATCGTCGTCCGGCTCTAAACCTTTTCCCGGGCCGCCGCATCCAAGCG
ATATGCTCGACACCACCATGCCCGCGCCGCCTGCCGCCCACGACGCCGTCGATGAACCCG
CCCTGGTGCGGGCGGCCGCCGCCGGCGATACCTCGGCCTATGAACTGCTGTACCGGCGGC
ATGCACCGCGCGTGTTCGCCGTGCTGTGGCGGCTGTGCGGGGGCCAGCAGGCGCGTGCCG
AAGACGCCTTGCAGGAAGCCTTCCTGCAGGCGTGGAAGGCGCTGCCGGGGTTCCGTTTCG
AGAGCAGCCTGTCGACCTGGCTGCATCGCCTGGGCGTCAACGCTGCGCTGATGGAACTGC
GTGGGCGCGCCGCCGGGCAGGACCACGACAGTCTTGATGATGTGGACGGAGGACTGCAGG
AGCTGGCCGTACACGACCGCTGCGCCGGTACCGAGCGCGACCTGGAGCGCGCGCTGGCGA
CGCTGCCGCCGAGGGCGCGCGCGGTACTGGTGCTGCATGACATCGAGGGCTGGAAACACC
AGGAGATCGCCGCGCAGCTGCAGATGGCCGTCGGCAGCTCCAAGGCACAGTTGCATCGTG
CGCGCGGCCTGTTGCGCGCACGGTTGGGAGACATGACATGAGTACACACGAACACGATTC
CGACCACGATCTGGTGGCCCGACTGCGCGCGCTGCCTTCCGAACGCGGCCTGCCCGCCGA
TGGCTGGGCGCGGTTGTCGGCGCAGCTGCCGCCGCGTGAACCACAGGCGGCGCCTGCGCC
GACCGGCAACGTGGTGGTGCTGCCGGGGCGTTCGCGCCGGCGCTGGTGGTTGCCGGTGGG
GGCCGCACTGGCCGCAAGCCTGGCGCTCTACGCGGTGGCGCCGTGGCGCCATGCGCAACC
GGACGCGCCGGTGCCGTCTACCCTGCAACTGCAGGCCGCGGCGATGACCGAGCAGTACCA
GCAGGCAGTGGCCTCGTTGCCCGCAGGCCGGGCGCCGGAATGGCAGCCGGCGCTGCACGA
ACTCGATGAAAGCGCGGCACAGATCCGGGCCGCGCTGGCGCAGGATCCACGCGCGCCGCA
TCTGCTTGGCCAGCTCAAGCGCACCTATGCGCTGCGGCTGGAATTGACCCGGCAGGCGGC
CTATGCCGCCGAGTCCGGCCTGACGACCTGAGGAGACCCCCGATGACACGAACCCTGATG
ACCTGCTGCGCCGCGCTGTTGCTGCTGCCCGCGGTGGCCCTGGCTGACACACGGATCGAC
GAGCGCCACAACCTGGCCGCCGGCGGCCGCATCGAACTGAGCAACGTGGCCGGCAAAGTG
AGCGTGCGTGGCTGGGACCGCAACGACGTGCAGCTCACCGGTACGCTAAGCGATGGCCTG
CAGCTGCGCCAGGAGAAGAGTGCCAACCGCGTGCGCTGGGAGATCGAGTATCCGCGTCGC
AACAACAACGGCGGCGCGACGCTGGTGCTGAACGTGCCGCGCTCGGTGGAACTGCTGCTG
AGTACGGTCAGTGCCAGCCAGGACATCAGCGGCATCGATGTGCGCCGCCTGCAGGCCGAC
ACGGTCAGCGGCAGCCTGAGCGCCTCCGGTCGCAGCGGCGACAGCAAGCTCAATACGGTC
AGCGGCGGTGTCATCGCGCGCCTGCAGACGCCGAAGCTGGACGTGAACACGGTCAGTGGC
CGCATCGAAGCCGGCGGCGGCGTGTCCGGTGACATCGGTGCACAGACGGTATCCGGCCGG
GTCGAGGTCGATGCCGGGCGGGTGCAGCGGCTGGCGGTGGAAACCGTGTCGGGCAGCATC
GACCTGTCGGCGGCCGGGCTGGCGCCGGGGGGCCGTATCAATGTCGAATCGGTGAGCGCG
TCGGTCAACCTGCGCCTGCCACGCACGGTTTCGGCGCAGCTGTCGGTGAACAGCTTCAGC
GGGTCGATCAACAGCGACGCCGGCCAGGTGGAACGGCCGCGCTACGGCCCCGGCAGCCAT
CTCGATACTCGGCTCGGCAATGGCGACGGTGACATCCGCATCCAGTCGCATTCGGGCAGT
GTGCGGGTACGCCTGGATCGCTGAGCGCGGTCCGGCAGGCCGCGGCGGCAGCGCCGCCGC
GGTCGGAGCGGGGTCAGCTGGCTTTCTTCAGCGCCCAGGTAGTGCCGAGGACTTCGATCT
TGCCACCGGCCTTGCGGAACGCTGCCAGGTCCGAAGCGATCGAATCGCTGCTGACCACGG
TGCTGGCGGCCGCGCCCTTGCGTTCGCTGCGGATGCTGTTGCTGGCCTTCGCGGGGGTCT
TTGCCTTGCGGGGCATGGTTGCTCCTGTCAGGTGGAAGGGGAGGAAAGCGCCCAGGCATC
GGCCTGGCGCAGGTAGTCCTGCCGCTCGCGGCGGCAGTCATCGCCGCCCATCGAGAACTG
GCGGCAGATCGCCGGGCGCTGCGAATAGATCGTGCAGCGCAGGTGATAGGGATCGATCGC
CGCGCACCAGCCTTCCTCGTTGCGCGCCATCACGGCACGGCCGTGGGTGTCGCGTGACAG
GAACTGGCCGGGCACGTGGTCGCCGGGCTGCAGCAGCACGGGCAACCGGCAACAGACCGC
GTCACAACGGCGGCAGTCGATGGGTGCAGGTGCTGCGTCAGGTTGTAAGGCCTCAGGGGC
CTGGCGGGTGCCCAAAGCGGGTCTCAATGGCGGCTCAGGTGCTGCGCGGACCATGAACGA
GCCAGGAAGGCATGGCCGCTAGGCCCGCTGGGCGGGCCAGGCTGCACCGTGGACACACAC
CGGCATGGCCGGTGGAAGGGGCAGCAGGGTTCTAGCCGACCAAGAGTAACTTAGACCGCG
TAACGTTTTGTTAATCCTGGCTGGCTGCCGCCAGCGCAAGGCCCTGGACCACGCCCAGCG
AGGGCTCGCCGTGGACCATGCGGGCGCCCGGGAAGGCGGCCGCCACCGCCTGGCGCAGGT
AGCCGGCGCGGGACATGCCACCGGTCAGGAACACGGCATCCGGGTCGCCGCCGATGTCGC
TGCGGACCTGGGCCAGCAGCTCGCGGATCTGCTCCAGGTAGCCATGGGCGGCGGCGGCCA
GGCCGTCGGCGCTGCTGTCGGCATGCAGGTCGCGGGCGATGTAGTCCAGCGTGCTGCGGT
GCTCGCTGGCAGCGCTGAGGGCGATCTTGGCGCGTTCCACGTCACGGTACAGGCGGGCGG
TGTTGCCGGTGTCCTGCAGGGCCTGCAGGCGGTCGCCCCAGGGCGCGTCGACATGGTCGT
ACTTGTGCAGGCGGAATTCGCGCTGGCGGGTCATGTCCTGCACGGTGGCCGCTTCCACGT
AGTGGTGGGCCGGTACGCGGGTGATGCCGCGGCCGAACAGCGGCATGTAGCTGGACAGGC
TCAGCGCCAGGTCGATGTCGGTACCGCCGCGGGCGATACCCCAGGCGCGGTGGATGCGCG
GGGCGTCGTCGCCGCCGACTTCGGCATGGGCGATGTCGGTGGTGCCGCCGCCGATATCGA
CGATCACCGCCTGGTGCCGCTCGCGGCTTTCGGCGTGGTAATGCATGGCCGCCGCGGCTG
GCTCCTCGAGGAAATCAACCTGGTCGAAGCCGGCCTGGGTGGCCGCTTCACGCAGGATGT
CCAGCGCCTGGTCGTTGCCGGCTGCGCCGATCGAACTGCGGAACTGCACCGGGCGCCCGA
GCAGGGCGGCGCGCAGCGGCCGGCCGAGCTGGGCACTGGCGGTCAGGCGGATGTGTTCGA
GGATGTGCGCGGCGATGCCGGTGATGGTCTGCTTCGCGCGCGGGTGCAGGTTGTAGCCGA
GCATCGACTTCGGGCTCTGCACCAGGTTGCCTTCGTGTTCCTCGAAATAGGCTTCCAGCG
CTTCGTCGCCGTAGACCGCGTTCTGCAGCAGGTCGTTGGCGCTGCGTTCCTTGCCGGCGC
GGGCTTCCATCCATTCCCGGCGCAGCGCGCGCAGGGCTTCGCGGCGCAGCGCCTGCGGCG
TGCGTTCCTGGCCGGCGGCGCGCGCCGCGCGCGCGGCGCTGTCGATCATCTGCTGCAGCT
GGTGTTCCTGGCCGTCGTCGAGCTGGAAGTCGTCCGGGTCGGGCACCACGCCGGGGAAGT
ACACACTGGTGCGGAACTGCTCGGCGTCGCCGAAGCGGATCGGCAGCAGTGTTCCCTCAT
GCACGATGGCGGCGGCGGAGTTGCTGGTACCGAAGTCGATGCCGAGGCGCATGGGAAGTT
CCGGGGGCGATCAGGGGCCGCGCACTCTGCTGCAGTTCGCCGCCGACTGCAAGTTCCTAC
GGCCTCCCATTCCGTATCGGGAGGCCGGATCGGGTCAAGCCGGGAGCCGGGCGCCGCCCG
GAAAAGGGCAGGCGAGCCGGGCGGTTACAATGGCGGCTGTTGATTCACTTTGAGGTACTT
GCTGATGTCTTCTGCCCCCGCCTGCCCGCAGTGCACCCTGGAAAACACCTATGCCGATGG
CGCGCTGTGGATCTGCGCCGACTGCGGCTTCGAGTGGACCGCCGAGGAAAGTGCCGGTTC
GACCCTGGTCGTGCGTGACAGCAACGGCAATACCCTGCAGGCCGGTGACACCGTCACCGT
GATCAAGGACCTGAAGGTGAAGGGTTCCTCGATCCCGCTCAAGCAGGGCACCGTGATCCG
CAACATCCGCCTGGTCGAGGACGATGCCGAGCACATCGAAGGCAACTCGGAGAAGATCAA
GGGCCTGGTCCTGAAGACCTGCTTCCTCAAGAAGGCCTGACCGGCCTTCAGCGCCTGGCC
TGCTGCTGTGCGCGCCAGCGGGCCAGGCTGTCCAGCTTGGCCTGGTAGCGCGCCTGCTGC
GGGGCACCGCCCAGCGCCTGCGCGCGCAGCAGTTCACGATCGGCGCGCCTGAGCTGGCCG
GCCAGGAAATAGGCCCGCGCCAGCCCGAAGTGGAACTGGTGTGCGGTGTCGTACAGGCGC
ACGGCCTGCCGGTAATAGCGGATCGCCTGATCCAGTCGGCCGGCGCGTTCGGCCTCGGCG
CCGAGCATGTACTGCGCGAACGGATCCTCGCGCTGCACCGACTGCAGGCGCTGCTCCAGC
GCCTGCGCCTGCATGACCATGCCCAGCTTCCGGTACAGCGCGCTGGCGTTGGTCAGTGCA
GCGTCCTGGCGGCCGTCCAGTCGCAGCGCCGTTTCCAATGCCCGGCGCGCGGCGGCGGTA
TCGCCCGTACGGTTTTCCAGCACGCCCAGGTTGTTCCAGGTGGCGGCGAAGCTGTTGTCC
TGTGCCAGCGCGGCATTGAAGAAGGTGCGTGCACCCACCAGATCGCCGCTGGCCATGCGT
TCGGCGCCGCGGTTGTTGTAGAAGTGTGCCAGTGCCCGTGCCTGGCTGATCGGCAGCGGC
CCGCGGCGGTCGTACAGCACGTTGCGATCCAGATCGACGGTGGCGAAGCGGCCGGCGAAG
CCGACCCCGGCATTGACGTGGCCGACGCTGTAGACCAGGCCCTGGGCCTGGTCCTGGTAC
CACGACACGACCTGGCCGACTTCCTGCACGCGTGCCTGGATGCCGGCTTCGCGTGCCAGC
GCGACGAACATCAGGGTAAAGGCCAGGCAGTTGGCGCGCCGCTGCTGCCAGATCTCGCTG
ACGGTGAAGGTCGCATCGGCGTCGTACTGCAGGTCCAGGCCGTGGCGGTTGAAGATCATC
TCCACCAGCGCCTGCAGGCGCTGCTCGTGGGAGTAACTGTGATTGATCACCTGCGTGCGC
AGCATGTCGCGCATCGCCGGTGGAATCGCGAACACCTGCTGCGGCGTCGGCATCGCCGGA
GTGGCGGTGCTGGCAACGGCCAGCGGCGCGGCCGTTCCCGGATGATCCTGTGCGATCGCG
GACGGCGCTGCCAATGCGGCCAGTGCGAGCAGAACGAATCGGGCGGCAGGACGGTACATG
ACGGCTCCCGGCAGCGGCGGGCGCTCCCGCCTGAGGCGAGTGTAGACCTGTGCGCGCACC
GCTGCAGCGACCGTTGGTCGGTCCGCACGTTCATCCACAACCGGTGTGGACCAGCGCTCG
GGAAAGCTGTGGACAACCGCGTTGCGGCCTAGTGCGAAGGGCGTTGTGAGGACGTGGTGA
AAAAAGCGACAGCTTGCCCGTCAACCGCGCAGGCGGGATGATCCGGGCATGGACTTTTCC
CCGCTGACGCTCGCTCCGGCGCAGTGGCAGGCGCTGCAGGACAGCTATGCAACGCCACCA
CGCGCCTATCATCACTTCGGCCACGTGCGCGCGGTGCTGCAGCACTGCCAGGAGGTTGCC
GACGGCCCCGGCTGGCAGCAGCCGGCCGAGGTCTACCTGGCCGTGCTCTACCACGATGCG
ATCTACGTGGCGGGGCGAAAGGACAACGAAGCACGTTCGGCGCAGATGGCCCTGCAGGCG
ATCACGCAGGCGCCGGAACTCGCCGCTGTCGATGCCGCCCGGGTCGAGCAGCTGATCCTG
CTGACCGCCCGCCATGGCGCGCTCGGCCCGGACGATGTCGATGCCGAGGCCGCGCTGTTC
CTGGACTGCGACATGGCGATCCTGGCCGCGCCGGAACCGGTGTTCACCGCCTATGACCGG
GGCGTGGCCGAAGAGTACAAGGGCGTGGTGCCGGGCTTCCTGTATCGCGCTGGCCGCCGC
CGTTTCCTGCAGGGCCTGCTGCGCGCACCGCGCATCTTCCTCAGCGAGTTCTTCCACCAG
CGCCTCGACGCGGCCGCGCGCGACAACCTGCGGCGGCAGCTGGGTCGCTGAGCCAGCCCG
CTACACTGGGGCCCGTTTCCACCGATTGCCGCTTCCAACCGTGTCCGTCCCTGATCCCGA
TCCCCGTCCGCTGCCGCCGGAAGAGCCCGGTCCCAACGAATGCTGTGGCAGCGGTTGCCC
GCTGTGCGTGCTGGACCTGTATGCCGACGAGCTGCAGCGCTATCGCAAGGCGTTGGCCGA
ATGGCAGGCGCGGCACCCGGAGGCCTCCGCATGAGCCGCGCGCGTCCGGCGGCGCTGCTG
GCGCTGGCAGCCCTGGTTCTGTTCCTGGTTACCGCGCTGTGGACCCAGTTCACACGCACC
GACCTGGACTGGGTGCGGGCCACGCTCAGCCTCTACCTGCACGGGCCGTGGGGGCTGGCG
TTGCGTGCGGCGTACTGCCTGCTGGCACTGGCGATCACCCTGCTCGGCATCGCCCTTTAT
CGCGGCAGCATCGGCCCGCGGCGCAGCGCGGCGGCGCCGCTGCTGTTCACGGTCTCGGCG
CTGGGCCTGGCCACGGTCGCCATCGGTGACAGCTGGCTGCCCGAAGCAACCCCGCTGCTG
GCACCGTTCATCCACGGGTTGGCGGCCAACACTGCGTTCCTGTGTGCCAGCGTCGGCATG
CTGCTGCAGGCCTGGTACCTGCGCCGCGAACCGGGCTGGCAATCCGCCGCCGGCCTGCTC
TGGGTCTGGGCCTGGCTGGCCTTCGTGCTGCTGTGGCTGCACGTGCTGTGGCGTGGCGGG
CCGCCGCGCGGGCTGGGGCAGAAAGCGGTGATCGTGGTGATCGTGGGCTGGCTGCTGTAT
CTGGCGCTGGCGCTGTATCGGCGCAGTCGTCGCGCCGCAGCCTGCTGAAACCCCAACGGC
CTGCACCGGTACGTGCCGTGCACGTGGAGGCAGCGTATCGTGTGCGCATTCCATCGGGGC
TGCGATATGAAGCGTGCAGGGCTGGGCAGGGTAATGGGCGTGGTGCTGGCGCTGGCCGCA
CTGCCGGCAACCGCGGCAGCGACCGTGCAGCAGTTCAGCCACGGGCGGTTCGAACAGATT
CCGGTGCATATGCCGGCCGGTACCCCGCAGCGGGTGGTGATCTGGTTCCACGAACCGACT
CCCGGTGGCGATACCAGCCGTCTGCCGATCGAGGCCCTGCGTGCCGACGGTGCGATGGTC
GCCGCCGTGGACATCGCGCACCTGCGCGGCGTGCTCAAGCGCGAAGGCAACCCGACCTGT
TCGTTCGGTTCCGGCGATGTCGAGAATTTCTCGCGCTGGCTGCAGGCCTCGCTGCATCTG
CCCGGGTACCACCTGCCGCTGGTCGGCGGCGATGGCGAAGGCGCTGAAATGGCCTATGCG
CTGGCTGCGCAGGCCGATACGCAGGTGTTCGCCGGCCTGCTCACCACTGGTTTCTGCCCG
GACCACAACCACGAGCGCATGGTCTGCGGCGATGGCGTGAAGCGCAACACGCTGCAACCC
GCCGAACTGAACTTCCCGTGGTTGAGTGCAGCCGGTGATCACGGCTGCAAGGCGGGCGAG
GCCAGCGGTTTCGTGCAGCAGGTGGCGATGGCGCGCGAGTTCAAGCGCACGGCGCGTGGT
GATGCCTCACCGGGCCTGGTGGCTGCAGCGCGGGTGATGGGTGCGCAGGCAGGCGTCAGC
CTGGCACCGCCGCCGGCCGCGCTGAAGGGCCTGCCGGTGGTGGAAGTACCGTCGACCGGC
AACGGCGACACGCTGGCCGTGTTCGTCTCCGGTGATGGTGGCTGGGCCGGCCTGGACAAG
GACGTGGCGTCGTCGCTCAACGAGCACGGCGTGGCCGTGGTCGGCATCGACTCGCTGCGC
TACTTCTGGAGCGAGCGCACGCCGAAGGGCTTCGCTGCTGACCTGCAGAAGATCATCGAT
CACTACCGCCAGCAGTGGCACCGCGACAAGGTGATGCTGATCGGTTTCTCGCAGGGGGCC
GACGTGCTGCCGGCGACCATCAACCAGCTCGATGCCGATACCCGTGCAGCGCTGGATCGC
ATCGTGCTGCTGTCGGTAGGCAAGAAGGCCGACTTCGAGTTCCACGTCAGCAACTGGCTG
GGCGGCGGCGGCGACGGCCTGCCGATCGCGCCGGAAGTGGCCAGACTGCCGGCGGAGAAA
ACGCTGTGCGTGTACGGCGACAAGGATGAGGACGCACTGTGCCCGGACCTGCCGGCCAAT
GACGGTGTGAAGAAGGTGAAGCTGCCGGGTGACCACCATTTCGGTGGTGACTATGATCGG
CTGGCCGAGGTGATCCTCAAGGGCGGTATGTAGCGCTTGGTAGACGCCGACCTTGGTCGG
CGCTGGGGCTGAGGGCGCCTTGGGGATGAGCGTGTCGACCAAGGTCGACACCTACCGGGC
GGCAGGTGGCGCCGGGTATGCCTGGTGGTGCGGGGCGTCAATTGCGCCGCGGGTCCAGCG
AGATCAGGCGCGTGGCATCCAGCAGTGCGGCCGGCAGGTGCATGCCACCGGGCGCAGCGA
GATAGCGTGGCCGCCACTGCGGGTCGAACTTCGACTTGAAGCGGCGCAGGCCACTGAAGC
CGTAGAAGCGTTCGCCATGCCGCGCCAGCAGGCCGGCCAGGCGGTTCCAGCGGCCGGCCA
GGCGATGCTGCGCCAGCCCGGACAGTGGCGCCATGCCCAGCGAGAAGCGTGCATAGCCCT
GCGCGCGGCCCCACAGGAACAGCTCGATGAAGAGGAAGTCCATCGTGCCCTTCGGCGCCT
CGTTGACGTGGCGCATCAGGTCCACCGACAGCTCGGCACCGGCCGGCGCCTGCCACAGGT
TGGCGAACGCCACGATCTGGCCTTCGGCCTCGACCAGTGCCACCGGGAACCGCACCAGGT
AATCCGGGTCGTAGCTGCCCAGCGAAAAGCCCTTTTCGTCGCCGGCCTTGTCTTCCAGCC
ACGCGTTGGAGATCGCGTGCAGGCGCGGCAGCAGGCTGGGAATTTCCTCCACCGGTGCCA
CACGGAAGGACAGGCCGCCGCGCTTGCCGCGGTTCCAGGCCTGGCGCAGGTCCGCACGTT
CGCGGCCTTCCAGGCCGAAATCGTGCAGCGGCACCATCGCTTCTTCGCCCAGCTTGACCA
GGCCCAGGCCCAGGTCGAGGTAGGTCTGCCAGTAGGACTCGCCGACCTGGTAGAACACCG
GGCGCAGGCCGAGCCGGTCGGCTTCCTCGCGGAAGCGCCAGATCAATGCGCGGGCGACCT
CCGGCGGGCCGACCGGATCGCCCATCGCGATCAGCGAACCGCCGTAGCGCTGCATCATCA
CGAAGCCCTGTTTCGCCTCGTCGCGCAGCACCGCCTTGTCGGCGGTCAGTACCAGGCAGG
CCTGGGTATCGGTGGCACCGGCCAGTACCGGCGCCAGTGATTGCAGCGTGGCCTCGTCGG
CGGCTGGCAGCGGGCTGCGCGTGCTGTGCAGCAGCCGCGCCAGGCCGAACATCACCAGCG
CGATCGCCACGACCAGCAACGCGCGCAGCGCGCGTGGTGCGTTGCCGGATATCGCAAACT
GCCACCACAGCTCGTTCTGGTACTCGACATGGCTGTAGGTGAAGAACAGCAGCCAGGTGA
CCGCGACCAGCACCAGGCCGAGGTTGCGCAGCCACGGCCATGACCAGGCTTCGTCCAGCA
GCGCGCCCTGGCGGTAGAACTCGCGACGTGCGGCCCACAGTGCCATCGCCACCAGCACTG
CCGAGACGGCGATCAACAGTTGGCCACCCCGCAGCCACAGCGGCAGCGGGGTGATCACGC
ACACCGCCATCGCCAGCACCCACGCGGCGTGGCTGCGCCGGGCCAGGCCCTGGCCGATCA
GCAGCAGTGCGACGCCGCTGAGGCTGCCGATCAGGTGCGAGGTCTCCAGGATCGGCAGCG
AGGCATTGACCAGGTGACGGCGTGGCGTCGGCAGCGTGCCGTCGATGACCAGTGCGGCGC
CGATGCTGAACACCGCCAGCGCGATGATCTGCGGCAGCCACGGGCGCAGCGCGTTCCAGC
CCGCACGGGTTGCCCCGGCGCTGGCCTGCAGCGGTTGGCGCAGGGCGGGCGCAAGGGCGA
GCAGGGTGGCCAGCACCAGCGGCAGCACGTAATAGGTGACGCGGTAGATCAGCGCCGCTG
CCAGCACCGCCGCCGGTGCCACCTGCGGCAACAGCTTCAGCAGGCTCCACTCGAACACGC
CAAGGCCGGCGGGCACGGTCGAGACCAGGCCGGCCAGCACGGCCACCAGGTACAGGCCGA
CGAAGCCGGGCAGTCCGGTCGGCGTGGAGTCCGGCAGCAGCACGTAGAACGCGGCACTGG
CCAGCACCAGTTCGATCACGCTCAGCACGGTGACGCCGATCATGGTGCGGCGGTCGGGCA
GCCACAACGCATGGCCGAACACGCTGAACTGCCGTCCATCGCGGCCGACCAGCAGCACGG
TGCCGAGATATGCGAGCAGGGCGACGATGCCGACGATGCGCACGGCATCGGGATTCAATG
GCAATGCCAACGCTGCCGCTGCAGGTTCCATGCACAGTGCCACGCTGATCAGCAGCCATG
CCCCGAACACGAAGCCGAGCGTGCTCATCAGCACCACCTGGCCGATCTGCGCCAGGTCCA
GGCCGGCGCTGCGGTAGCCACGCAGGCGCACCGCGCCGCCGGTCAACGCGGCAAAGCCCA
CGGTCTGGCCCAGCGTGTGCGCAAGGAACGCGGTGATGCCGACTCGCGCAGGGTGCACGC
GGATGCCGCTGCGACGCAGGCCGATGGCATCGAAGCCGATCAGGCAGGCGTAACTGGCCA
GGCCGAGTACCACGGTGAGCGCGATCTGCATGCCACTGAGCTGGCGGAACGCCTGGCGGA
TGGCCCGGTAGCCGTGCTCGTCGAACTCGTTGGCCAGGCCGTGCAGGGCCAGGGCGAGGA
TCAGCAGCGGGATGACGATGGTGGCAACCCGCTTCCAGGCTGGCGTGGAAGGGGCAGTGG
TGGAATCGACGGGGACGGTCATCGGCGCAAGGGTGCGGCAGGAGGGGCGAGGGCGGTGTC
AACGCGGGCGTGGCGCATCGTGCGCCTGTCATCGTCATTTGACCAGTGGGACCGTCGGAG
CCCGGTAGTGACGTGTCGCGGAAGGTGCCCGTGCACCCACCGTCGACCGGATTGGAGGAC
AATGCAGGCCTGATCACCCGCAGGAGCCACGCCCATGATGGAGCGTTACGACGTCGGACC
GCGCATGTCCGAAATGACCGTGTACAACAAGGTCGCCTACCTCTCCGGCCAGATTCCGGA
AGACACGAGCCAGGACATCACCGGGCAGACCCGGCAGGTGCTGGCGGAGATCGACAAGCT
GCTGGCACTGGTCGCCAGTGATCGCCAGCACGTGCTGCGCGCGGAAGTGTTCCTGGCCGA
TATCGCCGACTTCGACGGCATGAACAAGGCGTGGGACGAGTGGGTGGTCGAGGGCGCGAC
CCCGGCCCGCGCAACCTTCGAAGCCAAGCTGGCCCACGCCGAGTGGAAGGTCGAGATCGT
GGTGACGGCGGCCGTGCCATAACTGCGGGATGGGGCCGGATCCCTTTCCCGCGGAAAGGG
ATCCGACCCCTGTTACAGGGGCAGCAACTCGATGCAGTCCACCGGGCACGGCGGAATGCA
CAGTTCGCAACCGGTGCACAGATCGGCGATGACCGTGTGCATGTACTTGGCGCCGCCGAC
GATGGCGTCCACCGGGCAGGCCTGGATGCACTTGGTGCAGCCGATGCAGTCGGCTTCCAC
GATCAGCGCCACCTGCGGCACCTTGTGTTCGCCACGCGAACGATCAAACGGAATGGCAGG
CACGCCCAGTACCTGCGCCAGCGCGCGCGCGCCGGCATCGCCGCCCGGCGGGCAGCGGTC
CACGCCCACCTCGCCGCGCGCCATCGCCTGCGCATACGGGCGGCAGCCGTCGTAGCCGCA
CTGCCCGCATTGGGTCTGCGGCAGCAGGCGGTCGAGGCGTTCGGTCAGGGGCGGGATCAG
GCTCATGCGTGGCGAAGGCTGCGCGTCGGGGTTACTTCAGGGGTTTGCCACGGAACCAGC
GCTCGTGGGCCAGCGCCAGCATCGGCTTGTCTTCGGAACTGTCTCCGTAGGCATGGATGC
GCACGTAGCGGGACAGATCGAACTGGCGACGGATGTGCTCGACCTTGCGCGGGCCGCAGT
CGCCACCGGCATAGCGACCGGTCAGGCGGCCGTCCTGGCTTTCCAGCCGGTTGCAGATCA
GCTGCAGGCCCAGCTGCTCGCACCATGGCCGCAGGTACAGGTCGAGCGAGCCGGACACGA
TCACCACGGTATGCTGCTGTTCCCTGTGCCAGCGGATCTGCTCCAGCATTTCCGGGCGCA
CCACCTCGGGCAGGAACTCACGCGAGAAGCCTGCGGCCAGCGTGGCGATGTCATCGCTGT
GGCGGTTGCTGAAGGTCAGGCGGGTGACGCGTGCACGGATGCGTTCGGCCGAGATCAGTT
TCAGCTTGTATGCGGCCAGCCACGGGCCGACCTTCCACCACGCCTGCGCCAGCTGTTCGG
CGGTGGCCACGCGGCGCAGGAAACGGCCATAGGTATCGCAGGTGGTCACGGTGTGGTCGA
AGTCGAACAGCGCCAGTTCCATTCCATTGCTTCCCATCGCGTTGCCTCCGCTGGCCGATG
CTGCCGGCAGGCGCGGCGGTGGCCGCGCCCGCTGCAGGCATCAGCGGACCGGCATGCCCG
GCTGCGCGCCGCTGTCGGCGTCCAGCAGCGCCAGCGCGCCGCCGTCGAAACCGGCCGACA
GGATCATGCCTTCGCTCAGGCCGAAGCGCATCTTGCGCGGGGCCAGGTTGGCGATGAACA
CCACGCTGCGACCGACCAGGGCTTCCGGCTCGCCGTAGCTGCCACGGATGCCGGAGAAGA
TCTGGCGCTTGCCCAGTTCGCCGGCATCCAGTTCGAAGCGCAGCAGCTTGTCCGAACCTT
CCACGAACTCGCACACCAGCACCTTGCCGATGCGCAGGTCGAGCTTGGCGAAATCGTCGA
TGCCGATATAGGCCGGAGCATCGGCGCTCTTCGCGTCGTCCTTGGCCGGGGCCGGTGTGG
CCGGCTTGGCGGCGTCGGTCCTGGCGGCGGGGGCGGCAGCGGCGGCCGGCTGCAGGGTGT
CCTTGGAGGCGTCGATCATGGCGTCAATCTTCTTCGGGTCGATACGGGTGAACAGCGGGG
TGTAGTCGGTGATGCGGTGGCCCAGCAGCGGCTGTGCCAGTTCGGTCCAGTCATTGACCG
GCGCGGCCAGGAAGGCCTCGGCCTGCGCGGCGGTGGCCGGCAGCACCGGCTTCAGTGCGG
TGACCAGCACGCGGAACAGGTTCAGGCCCTGGCTGCACACGGCCTGCAGCTGCGCGTCGG
CGCCTTCCTGCTTGGCGATGACCCACGGCTTGACGTCGTCGATGTAGCGGTTGGCTTCGT
CGGCCAGGGTCATGGTCAGGCGGATCGCCGCAGCCGGGTCGTTGCGCTCGTAGGCTTCGC
GGATCGGCGCCAGGCCGTCGACGAAGCGCTGGTACTGCGCCGCGTCGGGCAGCTGCGCGG
CCAGCTGGCCGTCGAAGCGCTTGCTGATGAAGCCGGCGCAGCGGCTGGCCAGGTTGACGA
ACTTGCCGACCAGGTCGGCGTTGACGCGGGCGATGAAATCACCCAGGTTCAGGTCAAGAT
CGTCGACGCCACCGCCGGACTTGGCGGCGTAGTAGTAGCGCAGCGCTTCCGGCTCCAGGC
CGGCATCGAGGAAGGTACGCGCCATCACGAAGGTGCCGCGCGATTTGCTCATCTTGGCAC
CGTCCACGGTCAGGTAGCCGTTGACGTGCAGGCGGGTCGGCGCGCGGTGGCCGGTACCGT
GCAGCACCGCCGGCCAGAACAGGCCGTGGAAGTTGACGATGTCCTTGCCGATGAAGTGGT
GCAGTTCGGTGGCGGTGCCGGCGCGCAGGTGCGCTTCGAAGTCTTCGCCGAGCTTGCCGC
ACAGGGTCTGGAAGCTGGACAGGTAGCCGATCGGCGCATCCAGCCAGACATAGAAGTACT
TGCCCGGCTGGCCGGGAATCTGGAAACCGAAGTACGGCGCATCGCGCGAGATGTCCCACG
CGCGCAGGCCACCTTCGGCGTTGAGCCACTCACCCAGCTTGGCCTTCACGCCCGGCAGGG
CGACATCGCCGGCCAGCCATTCGCGCAGGAATGCATCGAAGTGGCCCACCTCGAAGAAGA
AGTGCTCCGAATCGCGCATTTCCGGCGTGGCGCCGGAGATGACCGAACGCGGCTCCTTCA
GGTCGGTCGGTGCATAGGTCGCGCCGCAGACTTCGCAGTTGTCGCCGTACTGGTCGGGGC
TGCCGCAGTTCGGGCAGATGCCCTTGACGTAGCGGTCGGGCAGGAACATGCCCTTGGCCG
GGTCGTAGAACTGGGCGACCGAACGGCGGCTGATGTGGCCGGCCGCTTCCAGCTTCAGGT
AGAACTGCTCGGTCAGTGCCTTGTTGGCCGCCGAGTTGGTCGAGTCGTAGTGGTCGAAGG
CCACGCCGAAGGCGGCGAAGTCACGTTCGTGGCTGGCCTGGATGTTGGCGATGAAGGTTT
CCGGGGTGACCCCGGCCTTTTCCGCGGCCAGCATGATCGGCGTGCCGTGGGTGTCGTCGG
CGCAGACGAACCAGGCCTTGCCGCCGCTCATTCGCCGCGCACGCACCCAGATGTCGGCCT
GGATGTAGCCGACCAGGTGGCCCAGGTGCAGCGGGCCGTTGGCGTAGGGCAGGGCGGTGG
TGACGAGCGCGGTACGGGTCATGGTCGCGGGGTGAAGCCGAGGGGAACCGCAGAGTATCG
CATGCCCGCAACGACGTGACCCGGCCGGGGCCGGGTCACGGGGATGAAGCGGGGGCCGGG
GCGCTTATTCGCGCTGCCAGGTCTGCGCGCGGCAGATGAAGGCGATGCAGCCGGACACGT
CCAGCCTGGTGCCACCCGGCTGCAGCTCCATCTTCGACTTGTAGGTCTTGCCGTTGGCCG
GGTCGAGGATGGTGCCGCCGGACCACTTGTTGGCGCCATCGGCCTTCAGGTTCCAGAGGA
TGGTCATGCCCTTCACCGGCTTGTTCCTGTTGGCGCCTTCACATCCATCGCAGACCGGGT
TCGGGCCCTTGTCCGAGTGCAGGATGTCGACCACCTTGCCGGTCAGGGTGCCGTTGGCGG
CCTGGGTGATCTCGACGATCGACTTCACCTTGCCGGTCTTGTCGTCGATGGTCTTCCAGC
GGCCGGCGGCGCCGTCGGCGGCCTGGGCCGACAGGGCGGCCAGGCACAGCGGCAGTGCCA
GCAGCAGGGTCTTGAAGGTGTTGCGCATGGTCCCCTCCCAGGGTTCATTCCGGCACGGTG
CCGGCATGGGTCGACTGTATACCCATTCGGCGGGGTATGGGGAAGGGGGGGCTTTGTAGG
GCTGCGCCCTGCACCTGCAGAGGCAGCCGCAACAGCCGGAGCAACAGCAAAAGCGGACTT
GCTGAGGGATGGCGGGGCACTGTGGGTTTGCGGGGCCGCCGTAAACCCGTCCCTGGGGGC
TTGGTCGCCGCATCCATGCGGCTCACACCCCGCAAACCCACAATGCCCCGCCTTCGACAG
TTTCCGGCGATCTGCCGGTGCTGGTGCGGTTGGTGGGTGTCGACCTTGGTCGACACAGAT
CCATGCCATGCGTGGATGACGTTTCCGGTGGCGGCGATGGGGTCAGATCCCTTTTCCGTC
GGAAAAGGGATCTGACCCCCGGGGACGTCAACCGGCTTCGTACAGCTCCAGCGGCAGGTC
GTCGGGGTCGGCGAAGAAGGTGAAGCGGCGGCCGGTGTACTCGTCCACGCGGATCGGTTC
GCACACTACGCCGTGCGCTGACAGGCGCTGGATGAAGGGTTCCAGCGTGGCCACGCGGAA
CGCGAGGTGGCGCAGGCCCTGGGCTTCCGGGCGGCTGGGACGGGGCGGCGGCGAGGGGAA
GGAGAACAGTTCCAGCTGGCCGCCGTCGGGCAGGGCCAGGTCCAGCTTCCAGGAATCGCG
CGCGGCGCGGTGGTTCTCGGCCAGCACGCGCAGGCCGAGGATGCGCACGTAGAAGTCTTT
TGAACGTGCGTAGTCGCTGCAGATCAGTGCGGCGTGGTGGATGCCCAGCAGGGCACCGGA
ATCGGCGGTCATTGCAGGGTGTCCAGCCAGCGCTGGGCGATCTTCAGCGCCAGCGGATAG
GGTTCGGGGTCGTTGCGGTTGGTCAGAACGATCACGGTCAGGTGTTTTTCCGGGTGGCGC
ACGATCACGTTGCGGAAGCCGATGCTCTCGCCGCTGTGCCATTGCACGGGGCCATTCAGC
CGCCAGCCGAACCCGTAGTGCGGTACATCCGGTTCGGGCGTCGATGTGGCGGGGCTGAAC
ATCGCGCGGCGCGAGGCCTTCGACAGCAGGCGGTCGTCGTACAGCGCCGCATCCCAGCGG
GCCAGGTCGTCCAGCGAGGAATAGATGCCGCCATCGCCGAGCACGGCGCTGGTGGTGCTC
TGGTCGGTGCGCTGCCAACGGCCATCGATCCAGCTGTAGCCATAGGCGCGTGCGGCGATG
GTATCGATGCCGTCCTGATGGGCCACGGTGTGGGCCATGCCCAGCGGGCGGAAGATGCGC
TGTTGCAGGAAGGCTGCGAAATCCTGGCCGGAGGCGCGGCCGACGATCAGTGCCAGCAGC
GCATAGCCGCTGTTGCTGTAGTGGTACTGCGTGCCGGGCGCGAAGTTCAGCCGGTCCTGG
CGCGACAGCAGGGTCAGCACATCGGCGTCATGCACCTGCCGAGCATCAGCCGGGTCCATC
AGGTCTTCGTAGTCGGGCAGGCCACCGGTATGCGAGAGCAGCTGGCGGATGGTGATGGCG
GCCGCAGCCGGGGGCAGTTCGGGCAGCCATTGCCGGGCAGGTTGGTCCAGCCCGAGCCGG
CCATCTTCCACCAGCAGCAGCACCGCCGCAGCGGTGAACTGCTTGCTGACCGAGGCCAGC
CGGAAGTTGCTGGCCGCGGTGACCGCCGTGCCGTCCTCCACCACCGCCAGGCCATAGCCG
CGCCGGAATACCGGTTTGCCGTCATGCAGCACCAGTACGGCGGCGCCGGGCACCTGGCCG
TCGTAGGCCTGCATCAGGCCGTCGATGCCCGCATCCGGTGGGGCCAGCACCGGTGCGGCA
ACGGTGGCCAGCGGCAGCAGGCCCAGCACGGCGGCGAACAGGGCGACGGCAGGACGCATG
GCGGCTCGGGAAGGCTCAGGGTGACGGGGCGGGCGTGGCGCTGGCCGGCTGGGCCATCCA
GCGTTCCATCTTGCGGTCCAGCACGTCCAGCGGCATCGAGCCGTCCTTCAGCAGTTCGGC
GTGGAAGCGGCGCAGGTCGAAGGCGGCGCCCTGGCGCGCCCTGGCCTTGTCGCGCAGGGC
GACAATGGTGGTCAGGCCGGCCACGTTCGACAGTGCCTGGCCAGGCTGGGCCATGACCCG
CTCGACTTCGGCGTTGGCATCGTCGCTGCTCATGTCCACGGTCTTCTGCAGGTAGGTGAC
AGCCTGCTGCTTGCTCCAGCCCTGGGCATTCACGCCGGTATCGGCCACCACGCGGGCGGC
GCGCAGCAGGCGCGAGTACAGGTAGCCGATGCGGTCGTAGGGATCGGTGTAGATGCCCAG
GTCCTCGCCCAGCGTTTCGGCGTACAGGCCCCAGCCTTCGACGAAGGCGAGATCGCCACC
GAGGCGGCGGAAGCGCGGCAGCTTGGCCAGCTCCTGCTGCAGGCCCAGCTGCACGTGGTG
GCCGGGGATCGCTTCATGCAGGTACTGCACCGGCACGTTCCAGCGCTTGCGGCCGGGCAG
GTCGCGGGTGTTCACGTACAGCACCGCGGATTGCCCGGGCAGTGCCGGCTGGTAGGCAGC
GGCAGCGGCGGTGAGCGCACGCTCCGGTTCCACCGCGTGTACGTCCAGCGGCGCCTTGGG
CAAGGTATCCAGCACCTGCGGCAGGCGTGCGTTGACCTGCTGCTGCACCTGGCGGTAACG
GTTGATCAGCGCATTGGCATCGCCGTACTGGAACTGGCGGTCGTTGCGCATGCTGCGCAG
CAGCTTGGTGGGGGTGCCGCGCAGCTTGGCATCCTTCATCACCGTGGCGATCTGCGCCTG
CAGTTCCTGCACGCGCTGCTCGCCCAGTGCATGCAGCTGAGCGGCAGTCTGGTCGCTGGC
GGTGGTCTGCACGATCAGGCTGGCGTACCACGCCTGGCCATCGGGCAGCGCGCTGAGGCC
ACTGCTGGCGCGCGTGGCGGGCAGGTATTCGGTGGCAATGAAACCGCGCAGGGCGCGGTA
GGCCGGCATGATGCGCAGTTCGATCATGCGCTTGTACTCGGCACTGATGCGCGCTTTGTC
CTCGGCCGCGATGGTGTTGGGCATGGTGCGGATCGGCGACCAGAAGATGCTCTCCTCAGC
GGTCGGCTTGATGACCGCATCCAGCTGCGGCAGCACCTTCTCCATCAGGTCGCGCGGCTG
TACCACGCCGGCCTTCATGCCCTGGCGCATGTTGTCGATGGCCTGGTCGAACAGTTCGGG
AATGCCCAGCGAACGGCGCGACCAGGTGTCGTAGTCCTGCACGGTGTTGAATGGCTGCGC
GCCGGCACCGGCACCGAGGATCGCCATGATGCTGCCGATGTTGTAGTACTGGCTGATCGG
CATCATCCAGCTCGGGTAGCGCTCGGCGGCCAGCGAGGCGCGTGCGTCGCGCACGAAGAT
CTCGTAGCTGAGCAGGTCCTGGCCCTGCAGGCCATCACTGCCGAGCTTCTCGACCTTGCC
CAGCCATTGCGTGGTGAAGTCGTGCGACTGCTGGCGCCAGGCGGCGGACAGGATGTTGGG
CAGCTGGTCGTTGTAGCGGGATTCGCCCTGGAAGGTGGCCTGCAGCGGGTTCAACCGCAT
CGAGGCATCCCAGTACTCGTCGTACAGGCGCTCCAGCTGTACCTGCTTGGGTACGGCACG
GGCCGGCGCGACCGGACGCGGCGCGGCGCGGCGTGCCGAGCTGCCACGCGCCGGTGCGGT
GGCGCGGGCGGGCCTGGCCTTGGGCTTGGCAGCCTGGCGGGTCTGCGCGGCGGCAGGGCG
GCTGGCTTTCTTCTTCGCTGCTTCGGCCGACGGCACGGCACTGAACAGGAACAACGCGGC
GATGGCGGCGGCCAGGGCGCGGGTGGGATGCGGCATCAGGAGCTTCCGTGGAACACAGAC
CGTGGAGCTTGCACGATCCGGCCGCGTACGGCCAGCGTGAAGGCGCAGTCAGCTTGCCGC
CGCTGGGGCTTCAGTCAGCCGCCGCCGCCGCGCGCAGCGCAGCGGCCCTGTCTGCGCCCA
GATAGCGGGTGATCGCACGCCGCATCAGGTACAGCACCGGAATCAGGGCAATTGCAAAGC
CCATCTTGTAGATGTAGTTGACGCTGCTGACGGCCAGGAACAGCGAGGTCGGCCAGTGCT
GCGGGCCGAGCACGAAGGCGATCCAGATCACCACGAAGCTGTCCACCACCTGCGATATCG
CGGTGGACCCGGTCGCACGCAGCCACACGTGGCGCTCGCCGGTGGCCTGGCGGATGCGAT
GGAACACCGCCACGTCGATCAGCTGGCCGAGCAGGAAGGCCACCAGTGAACCGGCGATGG
TCCACATGCCCTGGCCGAACACCGCTGCGAATGCGGCCTGGTAGTCCGGCACGCCGTGCC
CGTCCATGGAGGTGATCCACCAGCTGGCCGGCGCCAGCGAGATCGCCGCGAAGGCGAACA
GGAAGCCATAGGCGATCAGGACCACGGCCAGCCACGAGATGAAGCGCACGCCGCGCTTGC
CGAAGAACTCGTTGATGGTGTCGGTCATGATGAACACCACCGGCCATAGCAGGGTGCCGG
CGGTGAAGCTGAGCGAACCAGTCTGGCCGAACAGATTCCAGTTCAGCGGATCGATGCCGA
GGGTGTCTTCCAGCGCGAAGATCTTCACTCCGATCAGTTCGGCCAGCACCGCATTGCCGC
AGAAGAACGCAGCCAGCACGATGAACAGCAGGACCGCGCGGTCCTGCAATGGGCGCTCGA
TCGGCGCCGCGGTCATTCGCTGCGATCGCCGGGGCGATCGCCGGCGCGCGTGAACGGAAC
GCTGGACGGCGCGACGGCGCCGCCGGAAATGATGAAGCTCATGGCCTGGTCGACGGTCCA
GTCGGTCGGGGTCAGCAGTTCCACCGGCACGATTTCCAGGTAACCCGAAGTCGGGTTCGG
CGTGGTTGGCACGTACACCGCGGCCAGTTCACGGTCGGTGCCGTGTTCCTTGATCACGCG
GGTGACCAGCCCGACCGACTTCATGTCGCGGTGCGGGAAGTCGATCAGCACCACGCGCTG
GGTGCTGCCCGGTTCGGTCTGCAGCATGTCCAGCAGCTTCTTGGCGCTGTCGTAGATGAT
GCTGGCCAGCGGAATGCGCTTGATGACCGCGCCGACCCAGCGCAGCAGGCGCTGGCCCAG
CACGCGGCGGCTGGCCACGCCCACCGCCAGGATCACCAGCAGGGTGGCCAGCAGGGCGAT
GGTGTTCTGGATCCACTCGGCCCGGACCCAGCCGAGGTAGTGCGGAAAGCTTGTCGCGAT
CTGCTCGGAAAGTGGCACCACCAACGGGCTGGAAATGCCCGACAGCAGCACGAACACGAA
CTTGACCACGACCCAGGTCAGCCAGATCGGCAGCAGGGTCAGCAGGCCGGTCAGGAACAG
GCGCTGCAGGGAGGGGCGGGGGACCAGGGCGGGGGCTTCGAGCGACATGTGCGCATTGTA
GCGGTCACGGCCGCTCGATTACGCTGGGCAATCGACTGCGGCAACGGCACATGGAAGGGA
AGCTGTGTTGAAGATTCTGCGCGGACTGGGTTGGACCCTGGCAGGCCTTCTGGTGCTGGC
CATCGTGGTGTGGTGCGCCTCGCGCATGTGGCCGGTGCCGGAATCGCGGCGACAGGCCCA
GCAGCGCCTGCAGGCCCGCCTGCCTGTCCACGGCCACAACGGTTTTGCGCTGCTGTGGAC
GCTCGCGTTCGACGATCTGGACGCGCGCCAGCGCGAACAGGCCCTGGCCCGCGACGTGCA
GCGTTGGGAGGCCGATCCGCGCGGCAATGGCGGCGCCGGACCGCAGCTGGCGGAGGACCA
TGACGCGCTGCGATCGCGACCGGCGGCCAGCTGCGGACCGACCGCCAGTGACTGCCTGGG
CCAGGTGCGCGCCGATCCGCAGCGCTTCGTCGATGCCCACGCTGGCCACCAGCAGCTGCA
TGCGCGCCTGGACCAGCTGGCCGATGCGGACCACTTCGTGTCGCCATTCCGGCCCAAGGG
CGACGGCATCCTGGTGCCGATGCCGACCTATGGCCTGATGATCGATGCCACCAGCGCACG
CGCGCTGGCCTATGTGCAGGGCGATATCGACGGTGCGCTGCGTGGCAGTTGCAGGGGGCT
TCAGCTGGGCCGGCGGCTGGTGACGGGCGGCAGTTACCTGGTGGAGAGCATCATCGGTGC
CAGCCTGGTGCAGGCCAATGCCCAGCTGCTGGCCGACATGCTGGTCGAACTGCCGGCCGA
CCATCCGTTGCCAGCGGAATGCGACCAGGCAATGCAGCCGATGCTGGCCGCCGAACAGAG
CCTGTGCCGTGCGATGCAGGGTGAGTACGCGATGAGCCGGGCTGCGATCGAAACCTCGGC
GCAGGAATTCGGCGGGGTGCTGGTCCTGGATCGCAGCAGTACCCTGGCGCGCGCGGCGGG
CAATCTGGGCTGGGCCTGCGGCGCGGCGGCGATGGCGGCGCTGGAAGCGGATCGCCCGCT
GCCGGTGCCGGCACCGCCGCAGCATGACTTTGGCTGCCTGTCGAACATCCTGGGGTGCGT
GCTGACCGATATTGCCCGCCCGGTCTATCCGGCCTATTCGTCAGGGACCCAGGATGCCGC
CGCGATGGTGCGGCTGATCGGCGCGCAGCGCTGGCTGAGGCAGCAGGCGCAGGATCCGGT
GGATGCGCTGCAGCGCCTGCCTGCGCAGTTCCGCTCGCCGGTGCGGGCACCGCAGCTGTC
GGCCGATGGCCGCCGTCTGCAGGTGCCGCGGCGTTCACCGTCGCGCAGCACCGACGAGAG
CCCATGGCTGTCGGTGCCGCTGGTGATGGAGAACGCCCCGGCCGCTGCTGCGCGCGATTG
AGCAGCGTCTCAGTCGCTGCCCGCCAGCGGATCGAATGCCCAGCCATCACCGATGGTCTG
CAGCGTCCAGCGGCGGCGGCTGTGCAGGGGCTCCCAGTGCACGCTGTCCTTGTCGTCCTC
GATGCTGCCTTCGCTCCGCTTTACCCTGCCAGTGGAGAAGTTCACGCTCACCGACTCGGT
CTGCCCGGAATTGCGCATCACCGAATTCTGGTCGTAGCCGATCAGCGCAAAGGCATCGTC
CTGCCAACGGAAGGTAAAGGCGGTCGTGCCCATTGACCAGCTGCCCGCGCTGGCGAATGA
AAACAGTGCGACCTTCAGGGTGCCCCGCTGGATGCTGACGCCGCCGTCTTCGAGCGGGTC
GCTCATCACCGGATTGTCCGGGCGCGGTATCAGCTGGTGGTCCTGCACCGCCAGCACATA
GCCGGACGGGCGCGACCACGCCACGGCGAGAATGCGCGGGTTGCTGTCGTACGGCGAGGG
ACCCAAGCCATCGTGCTCGATGACGTTGCGTGGCGCCTGCTGACGCAGCACCAGCACCAG
GTCCGCGCGGCCACCCTGGTCGAGATCGCCTTCGACACTCGATTCAAGTGCCCAGCCCTG
CGGGACGAAACCGGCGGCATTGGCCGCCTGGGCCGGCAGCGTCGGATATTGCACCGGTGG
CAGGTCGAGAGCGTGGGCGGTGAAGGACAGCAGGGTCAGCAGTGTGGCAAGCGCATACGG
GCGCATCGGAGCCTCCATGGCAGGGAGGCCGAGGATAGCGCGCGCGTGCTGGATCAGCGT
GCGTGCGGCTTCAACCGCAGGTACACCTGCTTGCGTACCTGGGCGACCACTTCGCCGCTT
TCGTCGACGACATCGTTGCTGAACCAGCGCAGCACCTTTTCGCCGCCGGCCGCTTCGGCA
CGCAGTTCGGCCAGCAGTGCATCATCGATGCGGAACGAAGTGCGCACCGTGCCCCGGCCA
GGCTTGAGGAAATCGATCGCACCGGCCCGGTCCCACACGTAATAGTCACGGCCTAGGATG
TGCAGCAGGCCCAGCATCCAGAATGGATCGGTCATCGCGAACAGGCTGCCGCCGAAATGC
GTGCCCACGTAATTGCGGTTCCACGGCCGCAGTCGCAGTGCCACGTCGATCTGCCGGTAA
TCGGGCGTGATCCGGGTGACGTGGATGCCGGTGAACAGGAACGGCGGCCAGAGGTTGATG
CCGAAGCGGAACAGGCGGGCGTTCATGCGGGTCCGGGGCGCGGGGCGAGGTGCCCAGTCT
AACCATTCGCATGCGTATGTTGCACCCCGGGAGTCACGTCCCGCCGTCGATCATGAACCC
GTCGCGGCCGTTGGCCTTGGCCTGGTAAAGGGCGGTGTCGGCGCCTTCCACGAAATGGTG
CGGTTGCAGGTCACCGTCGGGCACGCGGGTGAATACCCCGATGGTGAGCGTGACGCCGTC
ATCGCTGCCGTCGCCCGGCGCCGGCAGTGCACGCACGCAGGCAATCAGGTCCTCGATCAC
CCGGCGCGCGCCCTCGGCCGGCGTATCCGGCAGCACCAGTGCGAATTCGTCGCCACCGTA
GCGCGCCGCCATGTCGCGCGGGCGACGGGCATGCGCGCCGATCAGGCGGGCGACATCACG
CAGCACGCGGTCACCGACCTGGTGGCCATGGCGGTCGTTGTGGCGCTTGAAGTGGTCGAC
GTCGATCAGCGCCAGGCTCAATGGCTTGCCACTGCGCCGCGCGGCGTCGCATTCCTGCTG
CAGTGACTGCTCGAAGCGCAGGCGGTTGCCCAGGCCGGTGAGGGCATCGCGGTTGGCCAG
GCGGTGCCAGGCCGAGATCCGCCACACCGCCCAGACCAGCAGTGCCAGCACCACGCCCAG
CATCGCGCTGGCCGGTGCCCACCACAGGTCACCGGTGCGCAGCAGCAGCCAGCTCAGCAG
CGGCGGCATCGGCAGCGAACACAGCGCGACCAGCCACGGCAGGCGCAGGCCGAGCAGGAT
CACGCACAGCGCCACCAGCACGCCACTGATGGCGTGCTGCCAGGCGTGCGGCAGCACGTC
GATCTGCTTGTGCTGCAGCAGCATCGAGGTGATGTTGGCCTGGTACTCGCTGCCGCTCAT
CCAGAACTCGCGGGTGGTCGGGGTCAGCAGGCGAGGCGCGATGCCGCTGGCCGTCATGCC
GACCACGATGCGGCGGCCATGCAGCATCGCTCCATCCACGTGCCCATCGAGCACGTCCGC
ATAGGACACCTGCGGCAGCCGCTCGGGCGGGCCGGCGTAGCGCACGCGCACGTAATCATC
GCGACGCCATTGATAGGGCGAGCCCAGCGCCGGGTCGGGGTCGGGCAGGCCGCGTACCGC
ACCCGCAGGCAGGTCGGCCAGTGCCAGGCCCAGTGCCGGCCAGTGCGGCCGTCCGATACC
GGCGTGCAGATAGACGCCGCGGGCGACGCCGTCCCCATCCACCTCGACATCGGTGTGGCC
GATCGCGGCGGCACTGGCGGCGATCTGCGGGATCGGCAGCATTTCCTCGGCCATGCGGTC
GCCGGCCGCCGGTGCCGCCAGCACCGGCAGCACCACCCGGCCGTTGCGTCGGATCGCGGC
CGCCAGCTCATCATCCTGGCGGCTGTCGCGACGGTCGGGTTCGGACAGCATCAGGTCCAG
CGCAACGCGTTCGGCGCCGGCATCGGTCAGGCGGTCCAGCAGGCGGGCATGCACCGAGCG
CGGCCAGGGCCACTGGCCGATACGCTGCAGGCTGCCTTCGTCGATGGCCACGATCAGCAC
GCTGGGGTCGGGGCGGTAGTCCCAGTTGCCGACCAGTGCGTCATAGGCGGCCTCGTCCTG
CCGCCACAGCCATTGGCCCTGGCTGGCCACGATGGTCAGCACGCCGGCCAGCAGGGCCAG
CAGGATCCGCTTCGACCATGGCAGCGGCGAGCGCCTCACAACAACAACCAGAGCAGCAGT
GCACCGCCACCGGCGCCGTAGCACAGGCGGCATGGCAACGGGATCTGCTGGGCAGGAGAG
AACTCGCCGGCGTGGCCGTCATCGTCGATGTACTGCACGCGCACGTGCAGCGTGCCGCTC
CACGGGCGCTTGAAGCTCACCTGCGGCTGGGCCACGGTTTCATCGATCAGTGGGGCCTTG
AAGTCACCGCGGCGATCCACCTGCACCCGGTAGCGCTGGCCTTCGCTGCCGGCCTGCCAG
CGCAGGGTGAGCTCGCCGTGCGCGGCCTCGGGCGGTTGCAGTGCCGGGTCCACCGGCTCG
TTGCTCAGCTGCAGCGGCAGCGCCTGGCCATAGCGGCCCTGGTGGCCTTCGGCATCGCGC
GAGGCCACGCGCCAGTAGTACTGTCCGGGCGGCAGCGGTTGCGCCAGGCGCAGGTCGGTC
GCATGGGTAGCCTGCTCCTGCAGTGGCTGCCGGAAGCTGGGTTCGGCGGCGATCTGCAGC
ACGCTGCTGCGTGCACCGGGGGCCTGGCTCCAGCGGAAGCGCGGGCGGTCGCTGTTGATC
GTCTGCCCATGCAGCGGCGATACGGTCAGCGGCGGCGGTGGCTGGTCACTGAGCTCGAAA
TCGGCGCTCGCATCCAGGCCTTCGACGCCCTGTGCGTCGACCGCGCGCAACAGGAGGCGC
AGCTGGCCGGGCGGCAGGTCGCCGATCGCCAACCGGGTGTCGGCGGTGGAGGTGGCGAAC
AGCAGGATCTCCGGCGTTGCCGCCTGCACCACTTCCACCCGGTAGTGATCGGCGCCAGTG
ACCGGTTCCCAGGCAAGCAGGGTCGGCAGCGGCGCCAGGCGCAGCGCGTCATTGCGCAGC
GCCGGCGCCGGCAGCAGGGCCGAGACCGCGGCGGGGGCCGCATCGGCGCTGCTGCTGCGG
GTGGACTGCCCCGGCCGTACCAGCCGCTGGCCATGAGGGTTGCCGACCTGCACCTTGCCC
TGCAGGACCTCGGTGGCGCCGACGTGCCCGGTATCTCCGGCGCTGACCCGGAACACCGTG
CCGCGCACGCTGCTGGTCGCGGTGGGTGCATCGATGATGTAGCGCGAGGCCGGGCCGCGC
GCCGGCGTCACCCGGTTGCTGGCGCGCCCCTGCTGCAGGCGCAGGCGGGTGTCGACCATG
CCGGTGTGGCCATAGCGGCTGAGCTGGTCCAGGCGCAGGCGCGAGTATTCGCGCAGCTGC
AGGCGCGAGGCATCGGCAAATTCCAGCGTGATGCTGGAATCGCCCTCGGTTTCCACGGTG
TCACCGATATGCAGCTGCTCGCCGGCCTGGAGCGCACGGGTCGCCGTGCCATCGGCACCG
GACAGCTCGACCTTGCCGCGCACCGACAGCACCCGGGCCGGCGCCGGTTCGGTGCGCAGC
CAGCTGATCGGGAAGCGCAGCAGCTGGCCCGGCGGCAACTGGTAGGGGTTGTCGATGCGG
TTATGCTGCTGCAGCTGCTGCCAGCGTACCGAGGGTTTCAGGTACAGCCCACCCAGGTCC
CACAGGGTGTCGCCGGGCCGGACCCGGTAGTTCCAGTCCTGGGCGCCGGCGATGGCAGGC
GGCAGGAGGAGGGCGCAGAGCAGGGCGCCCGTTAAACGCATGGCGAACGACAGAGAGCGG
ACGACGGTCACAGTTTGCAATCCCGGCAATGCGGGGGTGCAGCTGCAAGACCCCATGGCC
CCGACCTCATCCCCCCGAACGGATCGTGGCGACCGCAAGGCCGCCAGCGCGCGCATTATT
GCCCGCGTTCAGTGCAGGGATTCTGAACGGAGCGGGCTTCCGTTCAGAACAGCAGCGACG
CCATCCTGCGGCGGTACTGGCCTACAAGGTCCTCGTCGGAGATCACGTTGAAGGCGTCGA
TCAAGGCTTTGCGTGGCAGGCCCTCCTCGAATCCACGGTCGATCCGCAGCATTTCCAGGA
ACTGCGCCAGGGCGGCCTCGTCATGCCCGCCCAGCAGCAGCTGCACGCCGCGCAGGTGGC
GGGCCTTGAGATCCTTGCCATCAGCGGCGATGCGGGCCTCCAGCACCTCGGCCGCCGGGG
CATCCTTCAGCGCAGCGGCGAAGGCCAGGCGGGCACGGGCGCGCACGGCGCGGTCGTCGG
TGGCCAGATTGGCCGGGAGGCCGTCGATCAGGGTACCGGCCTCGTCCACGCCGCCGATCT
GCAGCAGGGCCAGGGCCAGGTCGAGCTTCAGCTCATCCTTGTCCGGCTCGGCGGCGATCT
GCGCGCGCAGTACGTCGACCTGCGCCTGCGGGTCCAGCGGGGCGTCATCTTCAGGGGCGG
CATCGCCGACATCGGCCGGCACGATGCCGTGCTGGGCCAGGAATTCACGCAGCTGGCCTT
CCGGAATGGCGCCGGGGAAGCCGTCCACCAGCTGGCCGCCCTTGACCAGGAACACGGTGG
GCACCGAGCGGATCTGGAAGGCCGCCGCGATCTGCTGTTCCTTGTCGACATCGACCTTGG
CCAGCTCGAAAGCGCCGTTGTACTCGGCAGCCAGCTTTTCCAGCATCGGGCCCAGGGTCT
TGCACGGCCCGCACCAGGTGGCCCAGAAGTCGACCAGCACCGGCGTCTGCAGCGACTTCT
GCAGGACTTCGGCCTCGAAGGTCGCAGTGGTGGCGTCGAATACGTAGGTCGTCTCGGTCA
TGGGGGAGGCATCGCTTGGCATCTGGAGACCGATTCTATGGTGACGATCGATGTCGGTCT
CAACCCTGCCATCACGGAGTACGCCCTCGAGTGATGCTGGCGGGCCGGCAGGGGCGCAGT
GCAGCGTGTGGATCACCCACTAGCCGGAGGCGACAGGCTTCGATGGGGAGGCGCGCTTGC
GACAGGGCGGAACGGCCATGCCTCGAGCATCACGGTAGGCGCAGCAGGCGGATATTGAAT
TGCTCTGGAATGCGCCGCGCTTGGCGCATCGCGCCGCTACCGCGACAATGCCGTGGTCCA
TTCCTTTCCAGGTGATTGCGCGCAATGTCCGTGGTCCGGCTTGATCGTTGGTTGGGGCTG
CTTGCGGCAGTCGTATTCGTCCTGGCCGTGGCCGGCTTCGGTGCCGGCCTGGACGGCTAT
GCCCAGGCTCGCCACCCGGTGGCGCTGCTGGGTGCGCGCGGTGTACCGCATGCGCTGGCC
TTCAATCTGCTGGGTTTCGTGCTGCCCGGCGTGCTGGCGGTGGCGGTGGCTGAACGCCTG
CGCCGCAGTCTGCCGGCCACCGCTGGCTGGGCGCCACGGGTCGGCAGCCAGATGCTGCTG
CTGGCCGGTCTGGCCTTTGCCGCGATGGGGCTGCTGCCACTGGACGTGGATGACCTGCAT
GGGCCCGCCAGCCAGTTGCATGCCAGCGCCTGGATGATCTGGGTGCTGGGTTTCGTCGCC
GGCACCGTGCTGCTGGGCGTGTCCCATCTGCGCCAGGCGCATGGCCGGGCCTTGGGCGCA
GTGGTCCTGGGCTGCGGCGTGCTGGCCGCGCTGGCGGCGTTCGCCCTGCAGGGCACACTG
CCGGCGCCGATGGCACAACGGCTCGCGTTCGCCTGCTGGCTGGTCTGGCTGGCGGCGGCC
CTGCCGCTGTCGCGTCCGCGCTGAGACGCCTCCCCGAGCGCCGCGGCGCCGGCGTCCGGC
AGGCAGGATTGGAGCCATTTGCCGCACTGCGGTACGCTGTACCGCTTTGCCGCCGCATCC
GCGTGTTCCATGACCAGCGCTGAAACCAACGCCTACGACCCGCAGCAGGTTGAATCCGCC
GCCCAGCAGTACTGGGACGCCACCCGTGCCTTCGAGGTCGACGAGACTTCGGACAAGCCG
AAGTACTACTGCCTGTCGATGCTTCCGTACCCGTCCGGTGCGCTGCACATGGGCCACGTG
CGCAATTACACGATCGGCGACGTGATCAGCCGCTACAAGCGCATGACCGGCCACAACGTG
CTGCAGCCGATGGGCTGGGACGCGTTCGGCCTGCCGGCGGAAAACGCTGCGATCAAGAAC
AAGACCGCGCCGGCGGCGTGGACCTACAAGAACATCGATCACATGCGCAGCCAGCTGAAG
TCGCTGGGCTATGCCATCGACTGGTCGCGCGAGTTCGCCACCTGCCGTCCGGACTATTAC
GTCCACGAGCAGCGCATGTTCACCCGCCTGATGCGCAAGGGCCTGGCCTACCGCCGCAAC
GCGGTGGTGAACTGGGACCCGGTCGACCAGACCGTGCTGGCCAACGAGCAGGTCATCGAC
GGCCGCGGCTGGCGCTCCGGTGCGCTGGTGGAGAAGCGCGAGATTCCGCAATGGTTCCTG
CGCATCACCGACTACGCCCAGGAACTGCTGGACGGCCTGGACGAGCTGGACGGCTGGCCG
GAATCGGTCAAGACCATGCAGCGCAACTGGATCGGCCGTTCCGAGGGCCTGGAGATCCAG
TTCGATGTGCGCGATGTCGATGGCAGCGCGCTGGACCCGCTGCGCGTGTTCACCACCCGC
CCGGACACGGTGATGGGCGTGACCTTCGTGTCGATCGCCGCCGAGCACCCGCTGGCGCTG
CATGCGGCGAAGAACAACCCGGAGCTGGCGGCGATGCTGGCCGACCTGAAGCAGGGTGGC
GTGTCCGAGGCTGAACTGGAAACCCAGGAAAAGCGCGGCATGGACACCGGCCTGCGCGCG
CTGCATCCGGTCACCGGCGAGCCGGTGCCGGTGTGGGTCGCCAACTTCGTGCTGATGGGC
TACGGCACCGGCGCGGTGATGGCCGTTCCGGGCCATGACCAGCGCGACAACGAAGTGGCC
AACAAGTACGGCCTGCCGATCAAGCAGGTGATCGCGCTGAAGGATGCGCGCACCGAAGAG
GAGCGCAACTGGGACGGTAGCCGCTGGCAGGACTGGTACAGCGACAAGAGCCGTGCCTTC
GAGCTGGTGAACTCGGCCGAGTTCGACGGCCTGGATTTCCAGGGCGCCTTTGAAGCCTTG
GCCGAACGTTTCGAGCGCAAGGCCCAGGGCCAGCGCCGCGTCAACTACCGCCTGCGCGAC
TGGGGCGTGAGCCGCCAGCGCTACTGGGGCTGCCCGATTCCGGTGATCTACTGCGCCAAG
TGCGGCGCGGTGCCGGTGCCGGAAGAGCAGCTGCCGGTGGTGCTGCCGGAAGACGTGGCC
TTCGCCGGTACCGGCTCGCCGATCAAGACCGACCCGGAATGGCGCAAGACCACCTGCCCG
GATTGCGGCGGCGCGGCCGAGCGCGAGACCGACACCTTCGACACCTTCATGGAGTCGAGC
TGGTACTACGCCCGCTACACCTCGCCGGGTGCCCGTGATGCGGTCGACAAGCGCGGCAAC
TACTGGCTGCCGGTGGACCAGTACATCGGTGGCATCGAGCACGCGATCCTGCACCTGATG
TATTTCCGCTTCTACCACAAGCTGCTGCGCGACGCGCGGATGGTGGACAGCAACGAACCG
GCGCGCAACCTGCTGTGCCAGGGCATGGTGATCGCCGAAACCTATTACCGCCCGAACCCG
GACGGCTCGAAGGACTGGATCAACCCGGCCGACGTGGAAGTGCAGCGCGACGAGCGCGGC
CGCATCACCGGCGCCACCCTGATCGCCGACGGCCAGCCGGTGGTGGTCGGTGGTACCGAG
AAGATGTCCAAGTCGAAGAACAACGGCGTGGACCCGCAGGCGATGGTCGGCAAGTACGGC
GCCGATACCGTGCGCCTGTTCTCGATGTTCGCCGCACCGCCGGAACAGTCGCTGGAGTGG
AACGAAGCCGGCGTGGACGGCATGGCCCGCTTCCTGCGCCGCCTCTGGGCCCAGGTGCAG
AAGCACGCTGCCGACGGTGCCGCCCCGGCACTGGATACCGCGGCGCTGGATGCCAACCAG
AAGGCGCTGCGCCGCAAGACCCATGAAACCATCGGCAAGGTCGGTGACGACTATGGCCGC
CGCCACAGCTTCAATACCGCGATCGCTGCGGTGATGGAGCTGATGAACGCGCTGGCCAAG
TTCGAGGATGGCAGCGAGCAGGGCCGCGCGGTGCGCCAGGAAGCGCTGCAGGCGATCGTG
CTGCTGCTCAACCCGATCACCCCGCATGCCAGCCACGCCCTGTGGCAGGTGCTGGGTCAT
GGCGAGACGCTGCTGGAAGACCAGCCGTTCCCGCAGGCCGACAGCAGCGCGCTGGTGCGC
GATGCGCTGACCCTGGCGGTGCAGGTCAACGGCAAGCTGCGTGGCACCATCGAGGTGGCG
GCCGATGCCGCGCGCGAGCAGGTCGAGGCGCTGGCCCTGGCCGAGCCCAACGCGGCCAGG
TTCTTGGAAGGCCTGACGGTGCGCAAGATCATCATCGTCCCGGGCAAGATCGTGAACATC
GTCGCTGCCTGATGTCCCCGGCACCGGTCACCCGCGCGGTGGCCGGTGCCATTCCATGAG
CAGGGCCGGGCGCCTGATGGCCCTGCATTCACGCGGCTTCGGGCACGCTGTGTGTTGCCG
TGATCGCCCGGCTCCGCCAGACTGTCTCCATGACCCGAATCCTGCTTGCCCTCGTTCTTG
TCCTCGGCCTCGCCGGCTGCGGTTTCCATCTGCGCAACAAGCTGATGCTGCCGACCGACA
CTGCCCCGGTGAAGGTGGTCTCCACCGCCCCGTACAGTGAACTGGTCAAGCTGCTCAACC
GCAGCCTGCTGGCCTCCGGTGCCAAGCTGGCCGATGAGGACAGCAAGGGACCCAACGCCC
AGCTGCAGGTGCTGTCCGAGCGCTGGGGTGACCTGCCGATCGCCATCGACTCGCAGGGCC
GCGCACAGGAATACAGCCTGCGCTACGCGGTGATCTTCATCTTCCGCCGCGAGGATGGCA
GCGAACTGGTGCCGCAGCAGGTGATCGAACTGTCGCGCGACTATGTGTCGCCGCCGACCG
ACGCCACCGGTACCACCACCGAACGCGAAATCCTGGCCACGGAGCTGCGCCGGGAAATGT
CCGCCTCGATCATCCGCCGTATCGACAGCGTGGTCCGCGCCGAGATCGAGAAGGGCGGCA
GCCTGTCCGCGCCGAAGGCCAAGCCGATCGAGGGTGCGGTGCCGGCCGCCGACGTCAAGC
ACTGAGCGGAAGCGACGATGGAACTGCGTCCGGAGCAGCTGGCCAGCCAGGGCGCTGACA
CCCCGTTGGCGCCGGTGTACCTGATCGCAGGCCCGGAAACCCTGCGCGTGCTGGAGGCGG
CAGATGCCGTCCGCGCGCGCGCGCGCGCCTCCGGCATCGGCGAACGCGAAGTGTTCGACG
CCGACGGGCGGGATTTCGACTGGAACCAGCTCGACGCCAGCTTCAATGCGCCCAGCCTGT
TCAGCGCCCGCCGCCTGGTCGAGGTGCGCCTGCCCAGCGGCAAGCCCGGCAAGGACGGCG
CCGAAGTGATCAGCCAGTTCTGCGCCAATCCGGCGCCGGACGTGGTGCTGATGATCACCG
CCAATGAATGGAGCAAGGCCCATCAGGGCAAGTGGGCCGAGGCGGTCAGCCGCATCGGCG
TGCTGTCGGTGGCCTGGGCGATCAAGCCGCACGAACTGCCGGACTGGATCGAGCGCCGCC
TGCGCGGCAAGGGCCTGCGTGCCGACCCGGCCGCCGTGCAACGCCTGGCCGAGCGGGTGG
AGGGCAACCTGCTGGCCGCCGCCCAGGAAATCGACAAGCTGGCGCTGTTGGCCGATGGCC
AGCCGCTGGATGTGGAGCGGATGGAATCGCTGGTGGCTGACGCTGCCCGCTACGACGTGT
TCCGGCTGGTGGAGGCGACGTTCTCCGGCCAGCCGCCGGCCGTGCTGCGCATGCTGGCTG
GCCTGCGCGGCGAAGGCGAAGCGGTGGCCGCACTGATGCCGATCGTGATCCGTGAACTGC
TGGCCGGTGCCGGCCTGGCCCGTGTGCAGGCCCGTGGCGGCAACCTGGCCGCCGAAATGA
AATCGCGTGGCATCTGGGAATCACGGCAGGCGCCCTACAAGCGCGCGCTGCAGCGGCACC
CGGAAGGCAAGCGCTGGGAACGCTTCGTGGCCGAAGCCGGGCTGGTCGACCGCATCGCCA
AGGGGCGGGCCGACGGCGATGCCTGGCTGGCGCTGGAGCGCCTGCTGGTGGCCGTGGCCG
AACCGCGTGCCGTGCGCCTGCTGGCGCGGGCCTGAGCGATGAGCCTGCGGATCTATTACG
GGGGCACCTTCGATCCGGTGCACCTGGGGCATCTGGCAATCGCGCGAGCCGCCCGGGACG
AACTGCAGGTGGCCGTGCGCATGTTGCCGGCAGGCGATCCGCCGCACCGTGCGGTGCCCG
GCGCTACCGCCGAGCAGCGCTGCACCATGTTGTCGCTGGCCATCGGCGACGAACCGGGCC
TGCTGCTGGACCGTCGTGAACTGGACCGTGCCACGCGCTATCCCGGTCGTCCGTCCTACA
CCGTCGATACCCTGCGCGAGCTGCGTGGCGAGCTGGGCCCAAGCCGGCCACTGGCCTGGC
TGGTGGGCGCCGACAGCCTGCTGGGCCTGTCCGGCTGGCACGAATGGGAGGCCCTGTTCG
GGCTGGCCCACTTCGTGGTGGCCGAGCGGCCGGGCAGCCCGCTGCAGGCGTCGATCGACG
GTGAACTGGGGCGTGCCCTGCAGGGGCGCTGGGCCGACAACGAACAGGCCCTGTTCGCCA
GCCCGGCCGGGCGCATCCTGCGCCTGCACCACCCGCTGCGCGAGGAATCGGCCAGCGCCG
TGCGCTCGCAGATCGCCGCCGGTGGCCCCTGGCGCGCCCTGCTGCCGCCGGCTGTCGCGG
ACTACGTCGCTGCACACGGGCTGTACCGCCCGGCCACAGCGTGAATGGCGCCGCCGTGCC
ATCCCCGTATAATCGCCCCCACGTTTATCGAGTCGATCCACTTTGAGCAACCAGACCCAG
CCCCAGACCATCAAGGTCGATCTGCCCAGCCCGCCGCCGTCCGTGCCGGAACTGCTGGCC
AGCGTCCGCCAAGCCACCGAAGACCTGAAGGCCAAGGACCTGGTCGAGATCGACGTGCGC
GGCCGGTCCAGCGTTGCCGACTACATGATCGTCGTTTCGGGCACCTCGACCCGCCACGTC
AAGTCGATCGCCGATGAAGTCGTGCGCTTCGCCAAGAACATCGACGTGATGCCGCTGGGT
GTTGAAGGCGAGCGCGAAGCCGAGTGGGTGCTGGTCGATCTGGGCGACGTGATCGTCCAC
GTGATGCTGCCGCGCGTGCGTGAGTTCTACGCCCTCGAGCGCCTGTGGACCGTTGGCGAC
CAGCCGCCGTCCAGCGACGACGAAGTGGCCTGAGCCGCACGTTGATGCATCCCTTCGACG
GCGCCGATGGCGCCGTCGACGTTTTGGAGGACCGTGTAGATGAAAGCCCGCCTGATCGCC
ACCGGTGAACGCGCGCCCAGCTGGGTCGCGCAGGGCTTCGCCGAGTACCAGAAGCGGCTG
TCGCACTGGCTGCCGTTCGAGCTGGTGGAAATCGAGCCCGGCTTGCGCGGCAAGGGACGT
GATCCGCGCCGCGCCACTGAAGAGGAAGGCAAGCGGGTCATCGCCGCGCTGCCGAAGAAC
GCCTATGTGGTGGCACTGGATGTGCCAGGACGACAGCTGAGTTCCGAACAGCTGGCACAG
CGCCTGGAGCATTGGCGCGGGCAGGGCCGCGACCTGGCGTTCCTGATTGGTGGCCCGGAA
GGGCATTCGCCGGAGGTGTCCGCGCTGGCCGACGAGAAGTGGTCGATCGGACCGCTGACG
CTGCCGCACATGCTGGTGCGCCTGGTGGTGGCCGAGCAGCTGTATCGGGCCGCCGCAATG
ATTGCCAATCACCCCTACCATCGCGCGTGAAGAGTGGTTATACTAGTCGTCTGCCCGAAT
AGCTCAGCCGGTTAGAGCACTTGACTGTTAATCAGGGGGTCGTTGGTTCGAGTCCAACTT
CGGGCGCCATATGATTCAAGCACTTAGGCCGCGCATCGTCGCGGCCTTCGTCTTTTGTGG
GTTGCTGAAAACACGAAAGCAACACAGAAGCGTCACCCTCGCTGCTTAGACCCCTTCCGC
GTCTTCGGTGACGTCGCACGCCCACGCTGCGCCAGGTACTCGCCCAGCAGCTCCTGCGGG
GCGACGCCCATGGCCTCGGCGAACTCCACCAACTCCACGGCGTCGATGCGCCGCTCCCCG
CGCTCGCACTTGGACACGAAGGTCTGCGTGTTACCCAGGCGCTCGGCCAGCTCGATCTGC
GTCACGCCCACCCGCTTACGGACCGCCTTCAGGACGGCCAGCAGGAGTTGGTAATCGCGG
TTGTGGGTCGATTGGGCCATCGCGCGGTGACATGAAGTTCACCGCACGCTAGAGTCCGTG
TTGGATTAGTCCAAAATGGACTATTCAAAGCCACCACATCAAGGGGACATAAACATGAGA
CTTTTGGCCTTCCTGTTCTTCGCCATGCTCACCGGGTGCTCGACCACTACGGGCAGCGGC
GCCAACGTCACCCGCAGCGGATTCGACGGCGCGCGGGTCGTGACCATCAACGGTCACGGC
AACGCCTGCAAGTCGATGCGCTGCACCGGCCTAGGCGCGCAGTGGACCTCCAAGAACCCG
AAGGAGTCGGTCCTGATCGTCTATCTCTTTAACGACATCAAGGGCATCACTGGCGCATCG
CTCAACATCGACGGACAGACCTACGACCTCTCGACCATGCAGCCCTTCACCAACTTCAAT
GAGTTCGGCGCGGCGACGCAGGAGTCTCGCAAGGGGTTCCTCGTGCCACTTGACCTCATC
CGCAAGATCACCGCATCGCAGCGGACGTGGCTGAGGGTTCAGACCACCGGGGGATACGTC
GAGGACGCGGTCATCGACGGGCAGACCGATAGCAAGGCGTACCACGCGCTCAAGCGCTTT
CTGGCCTCAGTGGATCAGGGCTAATCCACAGTCGCGCGACGGCGCACAAGGCAATGAAAG
GAGGGCCACCTTCGCGGCGGCCCTTTCTTGTACACGGCGGGAGAACGGCGTCAGCCGTCG
GACGGCGCGGGCTCGACCACGCGCACGGTGGACAGCGCCTCGGCGGACTGCTCCCCGTCC
ATGTCGGCTGGGTGGTGCTTCTGACGAGGCGGCACCTCGACGCCTTTCTTGCGCATGTCG
TTGGCATACCACCGAACTGACTTGGCCGTCGCCGCCGCGCCCTCAATCTGCGCGTTGACC
ATCTCGGCCACTAGCGCGTGGGGGAAGCCAGCGGGGTCCATCAGGATCGCGCGGGCGAGC
GCGCCGACGCCCTTGCCGTGGAGCTTCTTCTCTGTCGCTTCGGGTGCCTCGGCGGCCTCG
GCTTTCGGCTCTGCGCGCTCCTTGGTCGCCTTGGGCTTCTTCGGCTGCCCGAACGAGGCC
AGGTCTATGTCCTTGGCCTCGGCGACCTGCTCGATCCGGGCGACGAGCTTGCTCCGGGTC
GCGAACGTCTTGGGACCCGCCGGCTTGTCGGCGATCCGGTTGTGCAGGTCCAGCAGTGCC
TTGGTGGGCATGTCTTCCAGCTTCATGGCGTTCTCCTACGTGTTGGTGGGCACGCAGGCA
TTAGGTCGCGGTTCCCTCGACCCGGGAGCCCCCCCCTCTTTTATGGAACGGGCTCTGACT
CACTCATCGCCATCGCCCTCTTCGCCACTCTTTTGCTCCACTGACGCAGCCCCACCTAGT
GCGGCATACCGCCGATCAGCAAGCCACTGCAATCGTTTTGCTTGAGTGAGTAAGACCCTA
CGCAAACCGCCTTGAACTTTTCGCTCCGATATCACCTGCGCCAATCTGGAGATAATTAGC
GCACGTCGTGCAATACGGAAGTCGGGGTGAGATCGCAGCTTGTAGACCTCATCAGACACG
ATCTTCATCCTGAAGGACTTCGGCAGCGTCACTTCAACAGTGGGAGGCGGCGGGTCCTTT
TCGTTCAGAACCGCCTTGAACTCGCTCTTTTCAATCGCGTCTTTATAGACCAATGATTCA
AGCGCATTCAAATGCGCCTTCGCTGCCTCTTTCTCTGCCTTTGACATGCTCTTCTGAAAA
TCGGGCAGAGGCCAAACTTCAATCTCATAGACTTCGAATGGATCAAGCACCGACATGGCC
ACGGCGTCGGTCCTCTGATTCGTCAGATGCCGCCGAATGCGCGTACGCAACTTCTCATTC
GTCTGACCGACGTAAATCGGCTCGCCGTCATAGTCGAAGAATGCATAGACGCCCCAAGTG
AAGTTCCCGACCTTACTTTTCACCTGCGTATTGGGATCCTCGAAAGCAGCATCGAGGAAG
GCTGCCAAATTCTTGCGGAGATCCTCCGTCTCGAATGGCGGCACGTTGATGTTATCGGCA
GTGATCTTTGCTGCGCTCAAGGCGGAGCTCCCCGGTGGTACACCCCACCGAGGATAGCGA
TTTGCAATTCAAATTGCGACGAAGTCTAGGCTGCTACCGCGATCTGCCGTTGAGGCAAGA
TCTTCTCCAATAAATTGGATGCAAGAAAGCGGACAACTGGCACAGCCACGCCGTCACCCG
CTAAGTGGTAGGCCTCGTTGTAATTTACGGGCAACCGGTAAGAATCCGGCAACCCCATCA
GCCTTGCCGCCTCGCGGGGTGACAGAAGCCGAGAACGAATTCGTCTCCCGTCAACAACGA
GAATCGTTTGTCGACTTGAGCCGCCACTAGGCGTACGCAGACATCCAGCGACATCATCGA
AACGAACCTCGGCGCGTTGAGTGCCATTTCGCGTCCTGCGATACAACGCACCCACCATCT
TCTTTTTGCTTTTCTTCGCAGTCTCAACTTTGGAACGGTTGAGGGGGGTCATCATGTCCA
GCAGTTTCTTCGTCTCTTCAGGCGTATGCCATTTAACACCTTGAGGCTCATCTTCTATGA
GGTCTGCAAACGTCGTAAGACGCGGCCCAGGAGAAGGCAGATTCCACCAGACCCACTTGG
ATTTCGCACGTCCAGACAAATCCTCGTGAGCATTCACCAAAGCCTCGTTTTGCCACGGCA
ACTGCGGTTGCGACGCGCGAAGATAGCTTGGGACTTCAATGTCTCCGGCCACGCCGATGA
AGAACAGGCGAGGTCTGGACTGCGGCAGGAAGCGCACCGCATCTATGACCACAGCACCGA
AGCGATAACCCGCTCCAGCTAGGGCGGACGAGATCGCGGAGAAGTCGCGCCCCCCGTGTG
AAGTGAGTGCTCCGCAAACGTTCTCTAGGACCACGAGCTTTGGAGCACGGTTCTCCTTAG
CGAGCTTCCGCACAAGTTCCCAGAATGGCCAAAACGTGCCCGACCGGTTACCGTCAAGGC
CGGCTCCAGCCCCGGCAAGCGAAAGGTCCTGACAAGGAAATGACGCCCACACCAGGTCTG
GCCGACCTGGGAGATCCTCGGCTCTAATCTTCGCTACATCGCCGACATGCAATTCGTCCG
AACCCCAGTTAGCCGCGTAAATCGCCGCCTTCTTAGGATCGAAGTCATTGGCAAACGCGC
AGTCCCAACCCTCGCCCAAGCCTGCACGCGCCATCCCACCGCCAGCGAAAAACTCAAAAA
ATTTGTGCACGGGCTTGTATCTTCCTATTTGGTTTTTCGCCGATTGCCCGCTGCCAAAGG
AGCTTCAAGCAGCGGCCACTGATCTCGTACGTATTGTTCTGCTGCATCGCGGACCACCCA
GGCCAATGACACCTTCTTTTCTCTGGCGAGCCCTTCGAGGGTTTCGTACAGATCAGCAGG
AAAACTGACCGAGAGCCGCGTGCTCCTCAGCTCCACGTCGCGTTCTGTTGTCGGTTTGCT
GACCATCTGGCGCATCCGGAAAGGATGCACCACGTTACACCACTACGGTGCAGTTGAAAA
CGAGGGGGCCCAGCTCGGTTCGATTAGATCAACGTCGGTTCTCGGGAGGTGAGATCCGCC
GGTAGAGCCTGTCCAAGTTCGTCGGGCTCAATTGACACTCCCACACCGTAAGGACGCGCC
AGCCAAGCCGGCGCAGCCTCCCCGCTACGAGTTGATCGCGCTCCTTATTCTTCCTGATCT
TGGAGAGCCAGTAGGCGGTAGTTGTCTCCGGTAGGCGGGCGCGGCGACAGTTCTCGTGCC
CGTGCCAGAAGCACCCATGAACAAACACTACGGCCCCGCGCTTGGGGAACACCAAATCAG
GCTTACCCGGCAGCCGGCTGTCGTGCAGCCGGTAGCGGAGGCCGCGCTTGTGAAGATACG
AACGCACGACCATCTCCGGTTTGGTGTCGCGGCTCCGGATAAGGGACATCCGGTGGCTGC
GTGCCGCTGGATCCAAGAAGTCCATGCCGCATCATGCCGCGGAAGCGCCGACATGTGAGG
CGCTCTGATTGCCTGTCGGCGGGGGCGTGCTGCCTAAGTGATTGAAAAAGAAGGGGATGC
CCTTGGGGCATCCCCTCCGAAACACGGCCGGGCCACCCGTTGCCCTCTGCGCACCTAACC
AACCCGGCCGGGTTTGCCCGGTCAGGCTGAGCAGAGCGCGAGGTGCGCCTGGTGGTAGCC
AAGTCGGTCGGCCCGGCGCTTCGTGGCGCGGTCCACGTACAGGTCCAGCGCGCGGCAGTA
CGGCATCCCCGCCAGGCGCGCCGCGTCGTCGAAGTAGTCGGAGTACGGGCGGACGCCCGC
GGCCTCGGCCCGCTCGGCCAGGGCTTCGAGCAGGTCGCGGCCGGTGCGCAGGGCGACGGC
CAGCCCGGCGAGCGCGATCGCCACCGGGTGGTCCGCCGAGTAGTGGGCCAGCTTATTCAT
CGCCGCCCCCGATCAGTTCGTGGTCGATGTCCCGCTCGCGCATCGCGAGCTGGATCGAGC
TGATGGGGTTGGCCTTGCCGGCGTTCCAGGCGCGGATGGTGACCAGGATGCCCTGGAGGC
GCGCGTCGCCCAGCTTCACGTACTCCTGGACCTTGAGGTAGTCGTCCATGCGCATGGCGG
TGGCCAGCTCGACGGGGCCGACCGGGCGGTCCTTGGACGGCATGCGGTCGATCAGGGACA
GCACCGCCGAGGCCAGGGCCAGGTTGCGCGTGCCGACGGCGACCTGGGCCATGTGGCCGA
GCTCGGCGGGGCCGGCGTGCTGGAGCTGCTGGAGGTACTCGGTGCGCTTGGGGTCGCCCA
GGGCCGCGCGGGCCAGGACTTTCGCCGGGGAGTCGTAGAACTGGCGCTGGCCGATCAGCT
GGGCGTGCGGGGCGCCCGCGTCCTTGATGATCTTGTCGAGCTCGGCCTTGGAGTTGTCCT
TGATCTCGCGGACGGTGGCGACGGTCTCGTGCTCGGCGAAGCGGGCGACGTCAGCCCCGC
CGATGCCGGGGGCGCTCTTCCAGCGCGCGGCGATCTGCTGCTTGCGGGTCGCGATATCCT
TGTTCAGGCGCTCGATCGCGGCGAGGGTGCGCTTGTGCAGCAGGTCCAGGGTCGAGGCAA
GCTCGCCGATCTGCTGGGTGCTGAGGAGGGGGGTATCGCTGAGGTTGATCTTCATGGGTC
GTTGGCTCCTGCGAGGGTTGTGGTCCTCCGGTCGCCTGTCACGAGCGCATCCCCAGCCTT
GGGGTGGTCTGCGCGCCAATGCGCTGACCGGATGCCTGCAATGTGTCGCGGAGCGTTGGG
CGCGAACGCCATCGTTCTCCTGACGTGTTTCCCTCGAAGCTGCCGCCGTCACTGCGGCTT
ACCAATCATGGGCTTGGCATCGCGCGACCCACCGATGGAATGTTAGAGGGTTGAAGTCGT
CGCAGGATTTGCGACGCGTTCGTGGTTCCATTTACTGGCATCAAACCGATGCGCACGGGG
GAGCCAACCAATGGCGAACAATCTGATTGTGTCGTACGACCTGTACAGCCCAGGGCAGGA
TTACTCGAAGGTTATTGATGCGATCAAAGCCCTGGGCTCGTGGGCGAAGATCCATAAGTC
TGTCTGGTACGTCAATTCCAACTACACGGCAGCCCAGGCTGTTGATAAAGTCTGGGCGAC
GATGGACCGCAACGATTCCCTGTTCGTGGCAGATGCCACCAACAACAATGCAGCTTGGCA
GAACCTGAGTGACGAGGTCTCGAACCACATCAAGGATCAGTGGTTCAAATAGCAGGGCGT
TGGCTGGGTGGCTGTGACTGGCTCTCGCGATTGATGCTGCCATGCTCGCGTCGCCCCTCG
TACTCCTGTGACATGCGCTCCCAGGTATCGGCGTCCAGGCGCGGCACTGGGCCGATGCAG
GTCATCTCGCTGCGACGAGCCAGGGCATCGCGCCCACCCATCGCCTGGACTGCATCTGGC
GAGGTGTCGTGGATCGCGTCCAGCATTGCGTCGATCTGGGCGGCGCGCTGCACCACCTCG
GCCACGCTCAGGTTCTCACTCATCGTCTTGCTCCTTGTTCGCGTTGTATTTGCCCAGTAG
GGCGACAAGTTGCGCACGCTCAGTGGCAGGCATCCGCAGCAGCCCATCTGCTGACAGGCC
TGTGTCTTCGACTTTGACGCGCAGGCGTTCAGCCATCTCGTCGCCGTAGTGGAACTTAAG
CATCACTTCCAGCAGGCGATCGCTGTGCTTCTTCACTGTGAGCGCGCGCTGTTCGCCTGT
GTGTGGGTCGCGTTCTGTTGAGACTTGGCCTTGGTAGATGACTGGCTCATCCACGCCGAC
AACAGCGCGCCGATATGCTTCTTCGAGAAGGGCATCCATCGCGATCTGGATGGACTTCTC
CCAGCGACGCTTGAAATCTAGGTCGTTCTGCTTGTACTCGAACGCAAGGCGCCTGGAGAT
GCCGCACACCTGAGCCGCCTGTTTCGGCGAAGCTGTGTCCTCCAGAACCTGGAGAAAGAC
CTCCTGCACCTCTGGTGTGAACTTCTTCGTGGCCATGGCCAGTTCCCAAAAGGTGGTGTT
GAACTTGATCGTGCCGTGTCATGCGCGCGAGGCACGCCAGCACTTATGCATGCCGATCAA
TCGCTTGGGATGCATGGGTCACCCGAACCCCGATTAGATGTCCTGAGTCCACGCGCGCGA
GGGAGAGGTCTGGCGCGCAGTTGGACGAAGATCCGACGCATTCCCCGCATTGGTGCCACG
CCCACCACATTCGACCAGGTACTCGCCTTTTCGATGTCTGTTGCACTCCCTTGCTGCTGC
GCCAGGCGGCCAGAAATCCTTATGCTGCAAGACTTGTTGCTTCGTTGCTGCAGTTGCGCT
CGATCTGCTTTAACTGCCAGGACTGTCTTGCCCTTCAGCCCCTAATCTGGCTAGGGCTTT
CTCTTTCCAGGGTTTAAGTAAAAAAGAGCAACAAGAGCAACAGAGCAACGAGTCTTGCAG
CACAAGGCTTTCGGGCGCTGCCCATGGCCACTGAGGGTCAGCAACCAAGGCAGCGCCCAG
CCTCATGTCATGGCCTCATGTAGCCGCGTCCCTGCTTTCCTTCATGTCCAACGCGCACGT
TGTTTTTGTGTTCCCAGCCCAAATACTTCTCCATCACGATCTTCAGGCGCTGTGTGTGCT
CAGGACGCAGGCTTCCTGCGGGAATCTGTAGCGCATCGGTCAACAGCATGCTGGTATGCA
CACGATCCATCGGCTCGACTTCTTTGTAATTTTCATCGCCAACCCAGACGATCTTGCGAT
CAACATAGGCGCGTAAGATGTCAGCCCACGGGTCTTCTGAAACACGCTCTTCCTGCTCGA
TGGCTGCCATCGCCCACAGGTCCTGCGGCAGGAACAGTGATTCGCCTTCTGCCTCCCTGG
TAGCAGCTTCTGCCCAGAGCTGGTCGCGATCAGCTACCAAGGCCTCCAGGTCGATAACGC
CGACCTTCACGGGCCAGAAGCGCCTGTTGCCTGTCTGGTCCTTCAGATAGGTCGCTTGGT
TGGTAGTGCCGATGAAGATGCACTGACGCCGCAATTCTTCATGCATGCGGCCATAAGGGC
GACGGACATTGTCGATGCTGCTCGACACGAACGCCTTGAGTGCCTCGACGCCTGACTTGG
ACAGGACGGACATCTCACCCAATTCGATGATCCAGCGCCCCTCCAATGACAGCGGTGCAT
CTTTTGACTCTGTGTTGCCAATGGGTGAATCCGAGAACCACTCGACGTGCGGCGACAACA
GCTTGACGAACGAGCTCTTGCCGCTGCCCTGACTTCCTTCCAGGACAATGACGTTGTCGA
ACTTGCAACCAGGCTGGCGAACGCGCCTCACAGCGGCAATCAAGGTCTTGGCGCCGATGG
CGCGAACGTAGGCACTGTCCATCGCACCTGCATACGTCACCAACAGCTTGTCGATGCGGG
GAACGCCATCCCAGGTCAATCCATCCAAATAGTCACGCACTGGATGCACGGTATTTTCGC
GGCCAATGGTGAGCGCAGCCTCCAAGACGTCTTCCTTTGTCCAGTTTGCATCAGTAGCCT
CGACGAAGTACTGGCGGATACGGCGCACCACGTCATCATCCAACCTGCGGCCTACGTCCA
CATTCCATGGCAAGTCTGCTGCCGTGAGGTGCGTTGATCCGCAGAACTCGTCATACGCCA
AGCCAAGCTGGTCGCGGATATGGCGCATCAGCTTCAGGCAGTTCGGGAAACTGCTGACGA
TCTTGCCAGCGTCAGTGCGTCTCATCGCGGGCAACTGCTCGCCCTCGAACGGCACAATGT
CGAAGTCCTCTTCTGGGGCTGAGCGTGGCACGGCTCCACCTGCGGCCTGCACCACCTTGT
GCAGGTACTTCACGGTGATCGGCTTTCCTGCGCGCCCTGCCGAATGCAGTGAATCCCAGC
GGCGCCCGATGATGTGGCGATGATCCGCGTATTCGGGGTCGTCGGTACTCCAGTCGATGA
ACTGCTCGCGCCCCTCACCAGCAGTGGCGTGATGGCATGCCATCATCAGGCTGAGCCATT
CCTCATGTTCGCGGAAGTTACTGGGGTCGAGATGTTCCAGGGCTGAGGCAAGCATCTCTG
GGGTAAGTTCGCCCCACAGTTCTGCATCCGTCCCCTGTTGTAGTTCGGGCCTGCGGATCA
GCTCCAGGAGCGAATCTGGCGCTTGCGGAGTCTCATCCAGGCCAACCAGGAAGAACTCGG
GCTCATAACGCTTGCCATTGGGGTGCACGGAACCTGCCGCGACGACCTGCTGGCCTGCCG
TCTTGAACTCGACACCTGGGTACTTTGCCAGCGTGCCAAGGATGGGCATGTCTGCAGGCT
TGTGCAGGTGATAGTGGTGGCCGCCACCGCCCGTGATTACATGCGGGCACGCATCCAAAT
GCAGGCCGATGTCGCTGGCGAGTTCAGCTAGGCTGTCGCGGCCTGCAGGATAGTTACGCG
GATCGGCATCGATGACGAGGTCAATCGGGCGCAGGCGGACGCCCACGTTCAGCCCTTCGC
GTTCCGCGTGTGCCAATACTTCGGCGGGGTCGGTCTGGGCGCGTGTCCAGCCCGTTGAGA
TCGGCCGCTTGTCGCCGCGATGTAGGAGGATCAGACAGTGACCTGCTTCGGCGTAGGCCT
GCATGGATGCAAATGACGGCTTCAGAGCGGCTGGTCCCGCGACATCATTGCCCCAGTGAG
CCTTGGACAGCTCCGTCTCCTGGTCAGTCGTACCCTTGCGCCCGCCTTGCCCGCGGGCGT
TTTCTTTCATGTCCATACTCAGCCCTCCATATCAGCGCCACGGCGCTTCATGTGGGCCCG
CAGGTCGCCCATGCGGTATCGGACTGTGCGCGACCCGACTACCAAGTGTGGCGGATGGCT
TTCGGGGCGCTGCGTACGGCTCCAGGCCAGCGTGCGGGGTGTCAGGCGCAGGAAGGCAGC
AGCCTCGATGCTGGTGACGACGGCGTCGTCAGGCAGGGCATGCAGTTCAGATAGTTCTTG
GGGATTGAGCCTTTTGGGCTCGTAGGGTGTGAGCCTCTTTGGCTCATTGGCGGTTGCCAT
TGGCAAGTTCCTTGTCAGAAGCCGCCCCATGGGCACCATGCCCTTGGGACACATCCGCAA
CCTTTCGTCGCAGATAGGACCCGTGCATCCCTTGTTATCGGGCGGGCCTCGGCTGTTCTT
GCCGCCGAAAGCACTTCTGACCGCCATAGCAATTGCCGACGATCCTCCGGGTCAGTTGCT
GACCAAGATTGAGTCGATAGTAGCGGCTAACGACAACCAAGGAAACCATCGTCTTGCCAG
ATTGGCCAGGTGGCTCCGTGTCGCGATCGAATGGCCTCGGGCTGCTCAGCACCAGGGTCG
AAGCCATCGGAAGCGACACGGCCCATCTGGTGAGACCGCGCGGCTATTCTTTGAGCCGTG
GCGGCCACGATCCAGGTTCGTGGACCAAGCCCAGAGCGTCGAGGATGTAGGCAGATGCCT
TCTCTTGATGCTCGCGCAGGTGGTCGAGCGAAGGGTGCAGGTAGCCCATGGTGACGCCGC
CGCTGGATGCGCTGTGATTCAGCAGGAACTTCAGTTCCAGCAGTGGTACGCCGGCCTGCA
AGGCCAGCGATGCGTAGGCATGGCGCAGCGCATGCCCCGTGAGGCCGTCCAGTTCGGATT
GCTGCACCTCGGCGACGTGCCCACTTTTGCTGTCGGAAGGAAACAACCATGGATTCCTGC
GGCTCATCGCAGAATTGGTGGCAGCCCTGTGGGCGACCAGATCAGCCAGCGCAGATGACA
ACGGCAGGTCGAAGGCGCGGGCAGCGCCGCCCTTGGGCGAGGGAACGTGCAGGGCATTAC
CTTCCTCGCTGATGTGCTCCATCTTGGACTCGCAGGTAGCTGTGCGCCGCATCCCTGACA
GCATCATGAACAGGTTAAGGTCTCGCCTGACGGGTGACAGACCCAGCACTGCCTTGCCCC
ACGCCTTTAGGCGATCCGCCTCGACGTCCACCTTCCTGCGCTTCTGGCCGTGGAAGTCCA
CATTCATCGCCGGGTTGGCGGGCAGTTCAGGATGCTCACGCAGACCGCGGTTGTACACCG
CACGGAAGATGCGAAACACCGCGTCGGCGGTAGTAGCGCCGTTCTTTTTGGTGATGCGAG
CATGGCGCTCGCGCACGCCAGCACGATCTGCACCTAGTTCGGCCAATGGCCTTTCTAGCC
AGTCGGAAAGATACTGACCACAGTTGTAGCGGTATCCCTCGACCGTCTTCGCCGACAGCT
TCTTTGCCGCGATATGCAGGTCCAGCGCCTGCTGTAGTGTCATCCCCCGAGCGCGTGCCT
TCCTGCGCTCTTCGGTCGGATTGACGCCCGCGCGCATGGCGACCAGCGTCTTGGCGGCAA
GCGCCCTCGCATCTTTCGCTGCCAGCGCAGGGTGCTCCCCGATTTTGGTTCGCACCTGCC
GCCCGCGCACTAGGCTCTGCGTGTAGTACGAGCGTTTGGTGTTGGACACGATCAAGTAGA
AACCCCGCAGTTCGGGATCGGCATACAGGACTGTGCGGCCACGCTCCACCGTCGGCGCCC
GCTCGACGAGCGCCTGAGTGATCTTTGCTTTCATGGGTTGGATTCCTCGACGTTTGCGAC
ACCGTCTGAACACGGTTTTTGCGCACAACAGCGCAAAGCTGCGCAAGCTCAAACCCTCAG
ACTCACCACCATAATGTCGTGCAAAATCAACGGCGTAAGCCTGTTTTTGCCCAAGGAATC
AAGTCACGGCAAAGCCCATTCGTGCCGTCTGTTAATCAGGGGGTCGTTGGTTCGAGTCCA
ACTTCGGGCGCCACCTTGAGAAACCTGCATCGCAAGATGCAGGTTTTTTTTTTGTCGCTA
CACTCTGCTGCTGCAACCATGGATGCCGATCATGCGCGTGCTGCTGTCCTCGAGCTTCCT
GCTGCTGGCGATGGTGCCGTTCGCCACAACGAAGGCCGCGCCTTCCACCTGGCATCCGCC
ACAGGGCACCACCGAGCTTCCGTTGTGGCCGCAGGGCACGGTGAGCGCGCCGCCGAAGTT
GAAGGGGCCCGAGCAGGTCAGCGAAGTGATCTCCGAAGCCAGTGGCGAACACTGGATGAT
GCTGCAGAACGTCGCTGCGCCGACCCTCACCGTGTTTCCACCGAAGGGACCGGCCACCGG
CACCGCAGTGATGGTGGTGCCTGGCGGAGGCTATCGGGTGCTGGCGATGGACCTGGAAGG
CAGCGAGATCTGCGGCTGGCTGACCGCACAGGGCATCACCTGTGCATTGCTGAAGTACCG
GGTGCCAGCCTCTGGCCCGAACTGGGACCCCGAGTGCAACTGCCGCGACATTCCGAAAGT
GCCGATGGCCCTGCAGGATGCACAGCGTGCAATGGGCCTGCTGCGCGCACAGGCCGAGCG
CTGGTCCATCAATCCGAAGCGGATCGGGGCGATCGGCTTTTCCGCCGGTGGTCACGTGGT
GGCGGGACTGAGCACGCACGCGCTGCGCAGCTACGCGCCGGTCGATGCTGCGGATGAGCA
ACCCAGCCGTCCCGATTTCGCGATGGTGATGTATTCCGGGCACCTGTGGGCAGGGCACGG
GAAGGGATTGTCGCTGGTCAGGGACATCACCGTGGATGACAAGGTGCCGCCGACGTTCAT
CGCGCAGGCCACCGACGATCGCACCGATGACGTGCGCGAATCGCTGGCCTATTACCGTGC
CCTGGCGGACGCGGGCGCGCCGGTGGAAATGCATCTGTTCGCACGCGGCGGCCACGCATT
CGGGCTGCGCATGAAGGATGCACCGGTCGCGGCGTGGCCGCAGCTGGCCGAGCGCTGGAT
GCAGGATATCGGCATGCTGGCGGATCGCCAGTTGTAGAGCCGAGCCATGCTCGGCTGCCT
GTGTGAAGCCGAGCGCGGGCTCGGCTCTACAGTGCCAGCTCACCTCTGCAGAAGGCCACC
AGCGTGGCGATCGCCACTGCCAGGATCGCGCCGAACAGTACCCACTCCCAGCGCGTGAAT
ACCCGCTCGCCGCGCTGGCGCCGGGTCAAAGCGAACAACACCACGCCGGGCACGTACAGC
AGTACCGACAGCAGCAGGTTGTCCAGGCCGCCGGCATACACCAGCCACAGCGCATAGGCG
CTGGCCAGCAGTGCGACCCCGAAATCGCGCCAGCGCACGCCTGGTTCGCCGGTGTAGGCC
TGCCCGCGCCAGGCCAGCTGCACGCCGAACGCGGTGGACAGGAAGTAGGGCACCAGGCTC
ATCGACGCAGCGAGCAGCACCAGCCCGGTGTAGCTGCCCGAACTGACCAGCACCATCAGC
AGGAACAACTGGATCAGGCCATTGCTCAACCACAGTGCATTGGCCGGCACGCCACGCGCG
TTCTCGCGGCCGAGGAAGGCCGGCATGGTGCCATCACCGGCGGCGGCATACAGCACTTCG
GCGCACAGCAGCACCCAGGCCAGCAATGCGCCGAGCACGGAGACGATCGAACCGATGATG
ATCACCGTCGCGCCCCATTCGCCGGCGATGGCGCGCAGCACGTAGGCCATCGACGGGTTG
GGCAGCCCGGCAAGCTCGGCCTGCGACAGCACGCCCATCGACAGCAGGCTGACCAGTACC
AGCAGCAGCCAGACCCCGAGGAAACCGATCACCGTGGCACGGCCGACGTCGGCACGGCGC
GCGGCACGCCGCGAATAGATGCTGGCCCCTTCGATGCCGATGAACACCCACACGGTCACC
AGCATCATGCCGCGCAACTGCTGGCCGAGGTCGCCGAGTGCGGGCGTACCGAGGAAATCG
GCGCGGAACACGTCCATGCGGAACGCGCCCGCCGCCAGGATCAGGAACAACGCGATGGGC
AGCAGCTTGGCCACCGTCACCAGGCCGTTGACGATGGCGGCCGTGCGCAGGCCGCGCAGC
ACCAGCAGGTGCACGGTCCACAGCAGCAGTGATGAAGCGGCTACGGCGGCGGGTGTATTG
CCTTCACCGAAGACCGGCACGAAGTGGCCGAGGCCACTGAAGATCAGCACGAAGAAGCTG
GCGTTGCCGAGCACCGACGCCACCCAGTAGCCCCACGCCGCGGAGAAGCCGATGTAGTTG
CCGAAGCCTTCGCGCGCATAGGCGTAGATGCCGGTATCCAGGTCGGGGCGACGATTGGCC
AGGGCCTGGAACACGAAGGCCAGCATCAGCATGCCGGCGCCACTGACCGCCCAGCCGATC
AAGGCGGCGGCCGGGCCGGCGCTGCGCGCGACGTTCTGCGGCAGTGAAAAGATGCCGGCG
CCGACCATCGAGCCGACTACCAGTGCAGTCAACGCGGGCAGGCCCAGCCGTTGCGATGTC
GCGGCCATGGAGATCCCCTGCGGCGCGGATGCCGCGAGCATACGGTAGCCATGTCCTCGT
GAACATGTCCGCAAGAGCCAGCGGGCAAGCGCCAGCCTGCAGGAACCGGCCCGCGTGAAA
ACGACGAAGGCCCGGGCAACGGCCCGGGCCTTCGAAGGTGACGCTGCAACCGGTCTTACT
TGAACGTGTACTTGAAGCCGACGGTGTAGTAACGGCCCAGCGCACCGGAGAAGTGCATCG
GGTTGTAGTTCACCGCGCCGTAGGTGGTCGGATCGAGCGGGGCGATGCGGTCGAACACGT
TGGCCACCGAGGCGTTGAGTTCGAACGAGTCGTTGATGCTCCAGCGACCGGACAGGTCCA
TCGTGGTGAACGAAGAGATCTTCTTCACCGGCGTACCGTCAGCGTAGAAGGCCAGGTAGC
TGCCACCACGGCTGTCGATGTTGTCCATCTTGCTGATGTAGTTGACGATGCCGCTGACGC
TCCACGGGCCCTGCTTCCAGGTGGTGCCGAAGTTGACCTTGTCCTTCGGCGTACCGATGC
AGTTGGTGACGTCGCAGTTGCCGTGGGTACCCACGTAATCAACCGTGTCGCCGCCTTCGG
TGCGCTCGAACTTCAGGATGTGGCTCCACTGCAGGTCCAGCTCCAGCTGGCCCGGGCCGA
TCTCGAAGGTCTGGCGGATATCGGTATCGATACCGCGCACGCGCGACGAGCTGGCATTCA
CGTAGCCGGTGTTGACCGCCAGGATGGTGCCGCTGTTGGCCACGCCATTGAGATTGTTGC
TGTCGCGCAGCACGTTGCCGGCCAGGATCGCCGCCGCCGTGCTGCCCTGCACGATCTCGT
TGGTACGCTTGATCTGCCAGGCATCGACGGTCATCGAGGTGGTCGAAGTCGGCTGCAGCA
CGATGCCGACCGAGTAGCTCTTGGACTCTTCCGGCTTCAGCAGCTTGTTCGGCTTGGTGA
TGATCGCCACCGAATTGGCGCCACATTCGCTGGCAGCGCCGCCGCTGATCTGGCAACGCA
CCGGGTCGACCGCAGTGGAGAAGGCGGCCAGGCCACCGTCACCGTTCTCGGCCGGGTTCG
GCGCGCGGAAACCTTCGGCGTAGCTGGCGCGCAGGGCGATCCAGTCGGCCGGGGTCCACT
TCACGCCCAGCTTCGGCGTAGCCTTGCCTTCGCCGCTTTCGTACTTGTCGTAACGCAGGG
CGCCGGACAGTTCCAGCTGTTCCAGCACCGGTGCCGACAGTTCGACGTAGCCGGCGTAGA
CGTTCTGGGTGCCGTCATAGGCCGAGTAGCCCAGGCCGATGATGTCGCCCTGGTCGGTGT
AGGTCTGCGGGGTCAGGCTGTTGCTGGTCTTGCGCCACTCGGTACCGATCGCCAGGCCCA
GCGGACCACCCTTCAGGTCCATCAGGCTGCGCGAGACGGTGAAGTCGAACATGTCCAGGC
TGGACTTGGCGCGGGCGCTGATCGTGGGCGAGATGTAGTCGTACAGCGCCTGCGAGTTCT
TGCCGGCATCATCACCGATACGCCACACGCCACCGGCGCAGTTGGCATTGCCCAGTGCAC
ACTGGACGGCGCTGTAGCGCAGGAAGCCGGTGCGCTTGTTGGTCAGGTCGGTGCCCGAGT
GCAGGTAGGCGGTGTCGTAGCTCCAGTCGCCCCAGTTGCCCTTGATGCCGACCAGGAAGC
GGTTGAACTCATTGGTGTTGTCGGTCACGCGCGGGCCGACATCCCAGGCCGAGTAACGCA
CGCGGCGCGCCGTGCCCGGGGTCGGGTTGTCGGGATGGTTCGGGCCCAGCACGGTGGCAC
CGGGGCCACTGTTGGCATTGACCGGGCCGCCCGGATAGCCCCAGCCGCCCGACACGCCGG
ACGGGGTGTTGCTGAAGATGGTTTCCTTCTTCGAGTAGCCGATCTCGGTGTAGATCTCGC
CGCCTTCACCGAAGGCGAAGCTGGCGCGACCGAACACGTTGACGTACTTCTCTTCCGGAA
TCAGGTCGCGGTACTGCTGCGCCGGATCCCACAGGCAGCCATCGGCGGCGATGCTGGCCG
GGGTCTGCCCACCGATGGTGGTCAGGCCGGCGCAACCCGGCAGCGGCACCAGATGGCCGG
TGGCGTCGAGGTAGGAGCCGTTCGGGCCGGAACCGCCGGAGGTGCCACCACGGGTGTAGG
CACCGCCGAGGAACTGGGCGGTCTTGTCATAGCCCCACGGGCGGGTGTCACCGGTACCGA
TCCACTTGCGGTTCTTGCGGTCGCTGATCTTGATCGCGTCGGTCTTGCCAACGTCCAGGC
TGAAGAAGGCGTTCCAGCCATCGGTGGCCAGGTCGCCGGTACCGGCGGTCAGGGTTGCCT
TCCGGGCGTCGCCATCGCTGTCACCGGACAGGCCGTAGGAGCCACGCAGGATGGCGCCCT
GGAAGTCGCTGCGCAGGATGATGTTGACCACGCCGGCGATGGCATCGGAGCCATAGATCG
CCGAAGCGCCGTCCTTCAGGACTTCCACGCGCTCGACGGCATCGAGCGGAATGGTGCTGA
GGTCGGTGAAGACCTTCTGTCCGTCATCGGCCAGGCCATAGGTGGCCATGCGGCGGCCGT
TCAACAGTACCAGCGTCGAGCCGGCGCCCAGGCCGCGCAGCGAGATGCCGGCGCCACCGC
CGGCGAAACCGTTGCCGAAGGTCTTGGGAATCGAGCCGGCGCCATCGGCGGTGATGGTCT
GCAGGTACTCGGCCAGCGAGGTCTTGCCGGTGCGGTCGATTTCCTGGCGGGTCACCACCT
GCACCGGCGACGGTGTCTCGGTGTTGGTGCGCGGGATGTTGGAGCCGGTGACCGTGATGC
GGTCGAGGTTGGTGGCCTTTTCCTGCGCGAAGGCGGAGGAGGAAGCGACGGCGCCGGCCA
GCAGCAGGGCGCCGCCGGTGAGGATGTGGGTGATGGACGATGCCAGGGTGCTGCGGCGGC
GGCTGGCGGGCCGTTGGATCGGGTGTTTCACAGCTTCTCTCCTAACTGGAAAACCGTAGC
GTTGAGGGCTGTCGCCGGATCGATACCGGGACGCGCCAATCTAGGTTTCCTGCAGGTGAC
GAAGTCGTGAAATTTTGCTTAATCGGTAACGCTTGGTCCCTGGCCTGTCCGCATTTCCCG
GGCAGCGGCAGGGACCGGCCCGGCGCGAGGCCGGGCCGGTGGTGGGGCTCAGTCGGGCAG
CGAGAACTGTACCGGTACCAGGCCGATGGCCGGAACTGCCACGCCGTCACGCTGGGCAGG
CTCGAAGCGCCAGTGCCGGAGCACCTGCTGGCGGGCGGCCTGGTCCAGGTTGCGCGAGCC
GCTGCTGCGCTCGACGCTGACCGCGACCGGTTGGCCATGGCTGTCCACTTCCACCCGCAA
CAGCACCGTGCCCTGTTCGTGGTTGCGCAGGGACTGGATGGGGTAGGTCGGCGGCGGGGC
GCTGCGGTACTGCAGCTGGGCGCCGGCCAGAGGGGTGGACGTGTCGATGCTGGGCGCCAG
CTGCGGCGGAGCCGGTTCGGCGGCCGGCAGCGCGATGCCCTGGGTCTCCTCCACGGTCGC
GGTGGGCGCCGGCAGTGGCGGTACCACCGGCTGCGTTCGCGGTTTCGGCACCACCTGGAC
GATCTCCTTGGGCGTGACCGGAACCGGCGGCGTTGGCGGTGGCGGGATCTTCTCGATCAG
CCGGACCGGCGTCTTTTCACGCGGGACCTGCACGGCCTGGTAGGTCGCAGGGATGAGCAG
CAACAGGAAGGCCAGCAGGTGCAGGGCGATCGCCGCGCTCCAGGCGGCCACCCGGGCGGG
GTCGAAATGCAGGGATGCAACGGGGTACGTACGAACCATGATCCACCTCCATGCCAGTGA
CGAAGTCCTCAACGCACCAGGGCCCGTGGCGGGGTTGCCGCGCGCGGCTGGCAGTCCATC
AGTAGCGCGGCACGACGGCTACTGCCTAGAGGCAGGGGCATGATCGTTGGGCTGGCCTTC
AGCCAGTGTCGGCGGAGGGCACGAAAAAGGCGGGCCCCCTGCGGGACCCGCCTGTGTCGT
CGACCGCGGCGGACGCGATCAGCGGCCCAGTTCGAACACCACGTCCAGGTTGACCGAGAC
GGTCGATTCGCCCGGTGCGACCGGGGTGGCCTTGTCCATCGCCGCACCGGCCGCCATGGT
GCGCATCATCTGCATCGGGCGGAAACCGCCGCTGCTGTTCTCGGAGATGCTGACGATGCG
GCGCACCTGCAGGCCCAGCGACTTGGCATAGGTCTGGGCGCGGGCCTGGGCCTTCTTCAG
CGCGGCCAGGCGGGCTTCGTCATAGACCGGTTCGGGCTGGTCGATCTCAAACTGCGGACC
GTTGATCTGGTTGGCGCCCTGAGCGGCCAGCGCATCGAGCACCTTGCCGAGCTTGGCGAT
GTCACGGACCTTCAGGCTGACCGTGTTGCTGGCCTGGTAGCCGGTGATCTTCGGCGCCTC
GTTGTCGGCATAGCGGTACTGCGGGTTGAGGCTGACGCCGCTGGTCTGCACGTCGCGCTC
GGCGATGCCGGCGGCCTTGATCGCGGCCAACACCTTGTCCATCTGCTGGGCGTTCTGGCG
CATGGCGCTGTTGCCGTCGGCGGCCTGGGTGACCACGCCGGCCGACAGGGTGGCGACGTC
CGGCACGCGGGTGGCCTCGGCGTTGGCCGAAATGTTCAGCAGGGTGCCTTCGGCCGCGGC
GGCGATCGACGGCGACGACGGGGCGGCATGGGCGGTCATCGAGGTTCCAAGGGCGAGGGA
CAGGGCGAGCAGCAGCGGGGTGGCGGTCAGGCGCATGGGATCTCCTTGTTGTGCGGTGAG
GGTGGTGTCGTAGCGATGAACGCGCTGTGAGCCTGTAAGGGGTTGTAGGCGTTCCGTAAC
GGGTTGCCGACGATTCAGGTGACGGGCTCAGGTTATGCTGTGCCGATGCTCTATCTTGCT
TCCCGCTCCCCCCGACGCAACCAGTTGCTGGCCCGACTCGGACGCCCCTTCCAGGCCCTG
GACCTGGAGGTCCTCGAGCAGCGCGCCGCGACCGAGAGTGCCGAACAGTATGTGTGCCGG
GTCGCCGCCGACAAGGCGCGCGCCGGCCTGGCCCGGGTGCTGGCCGAAGACCCGCAGGCG
CGGGTGCTCGGCTCGGACACCGAGGTGGTGCTGGACGGTGAAGTGTTCGGCAAGCCGGCC
GACGCCGCCGGCGCGCGCGCGATGCTGGCGCGCCTGGCCGGGCGCACCCACCAGGTGATG
ACTGCGGTGGTGGTGGTCGGCGCCGACGGGCTGGACAGCGAACTGGTCATTTCCGAAGTG
ACCTTCGCCCCGATCGCCGCCGCCGACATCGCCGCCTATGTCGCCACCGGCGAGCCGTTG
GACAAGGCCGGGGCCTACGCCATCCAGGGCGGGGCCGAGCGCTGGATCGAACATCTTTCC
GGCAGCTACTCCGGCGTCATGGGGCTGCCATTGCTGCATACCGATCGTCTGCTGGCGCGC
TGTGGCGTGCCGGCCCCCACTGCCGATGCCGCCAGGGAGGCTGCCGATGTCTGAGGAAAT
CCTGGTCAATGTGACCCCCCGCGAAACCCGGGTCGCGGTGATCGAGAACGGCATGCTGCA
GGAACTGCACATCGAGCGCGGCTGGCGCCGGGGTGTGGTCGGCAACATCTACAAGGGCAA
GGTGCAGCGGGTCATGCCCGGCATGCAGGCCGCGTTCGTCGAGGTCGGCCTGGAGCGCGC
CGCGTTCCTGCACGCCAACGACGTGGTGCGCCCGGCCCCGGTGGCCAGTGCCGACACCGA
GAACACGACCCTGCCGCCGCCGGCCAGCGTGCCGATCGTCGAGCTGCTGCGTGACGGCCA
GGACATCGTGGTGCAGGTGGTGAAGGACCCGATCGGCACCAAGGGTGCACGCCTGACCAC
GCAGATCAGCATTCCCTCGCGCTACATGGTGCTGCTGCCGCAGTCCAAGGTGGTGGGGGT
GTCCGCGCGCATCGAGGATGAAACCGAGCGCGCCCGCCTGAAGGCGCTGGTGACCGAGTT
GTCGGCGCAGCACGGCGGCTACGGCTACATCGTGCGCACCAACGCCGAAGGGCAGCCGGC
CGAGGCCATCGCCGAGGACATCGCCTACCTGTCGCGCGTGTGGAACGTGGTCGAGCGCCG
CGGCCGCGAAGCGCCGTCGTGCAGCATCATCTATGAAGACCTGAGCCTGCCGCTGCGGTC
GGTGCGCGACCTGATCCGCAAGGACGTGGACAAGGTGAAGGTGGACTCGAAGGAGACCTT
CGGCCAACTGCAGGCCTTCGTTGCCAAGTACATGCCGGTGCTGGCCGAGAAGCTGGAGCT
GTACTCCGGTGACCGCCCGATCTTCGACATGTTCGGCGTGGAGGACGAGATCGGCCGCGC
GCTGGACAAGCAGGTGCCGCTGAAATCCGGTGGCTACCTGGTGATCGACCAGACCGAGGC
GATGACCACCATCGACGTCAACACCGGCTCGTTCCTCGGCCAGCGCAACCTGGAAGAAAC
GGTGTTCCGCACCAACCTGGAAGCGGCGCAGGCGGTGGCGCGGCAGCTGCGGCTGCGCAA
CCTGGGCGGCATCATCATCATCGACTTCATCGACATGGATGATGCGGAGCATCGTCGCCA
GGTGCTGCGCACGCTGGAAAAGGCGCTGGCCCGCGACCATGCCAAGACCACGGTCTATGA
TTTCTCGCCGCTGGGCCTGGTGGAGATGACCCGCAAGCGTACGGTGGAAAGCCTGGAGCG
CCAGCTGTCGGAGACCTGCCCGCAGTGCAGCGGCCGCGGCAGCATCAAGACCACCGAGAC
GGTGACCTATGAGATCTTCCGCGAGATCACCCGTGCCGTGCGCCAGTTCGATGCTGCGCG
CCTGCTGGTGATCGCCTCGACCAAGGTGGTCGCGCGAATTACCGATGAGGAATCCTCGGC
GGTGGCCGAGCTGGAAGAGTTCCTCGGCAAGAGCATCCGCTTCCAGGCGGACGAGCAGTA
CCTGCAGGAGCAATTCGATGTCGTTCTGCTCTGATCCTCGCCGGCTGCAGGCCGGCGGTG
GCCGATGAGCGCGCCGCCGCGCCTGCGACTGCGAAGGATCCGCCGTCATTTCATTGCCGC
CTGTGCGGTGGGCCTGGTCGGGCTTGCACTGCTGGTGGGCACGCTCAGCCAGCTGCTGCC
GCTGGCCGAGCGTCATCCTGACAGGATTGCCGCCTGGCTGAGCGAGCGTGCCGGCCAGCC
GGTGCGTTTCGACCAGCTGCAGACCGCCTGGACCCGTCGTGGCCCGCTGCTGCAGCTGAA
AGGCCTGCGCATCGGCGCCGGGCAGGGCCTGGCGATCGGCGAGGCCGAGGTGCTGGTATC
GATGTACAGCGGGCTGCTGCCCGGGCGCTCGCTGACCGAGCTGCGCCTGCGTGGCCTGGC
GCTGGATCTGCAGCAGGGCGAGGACGGACGCTGGACGGTGCGCGGGCTGCCGCAATCGGA
CAACGGCGGCGATCCGCTGGATGCGCTGCGCCGGCTGGGTGAGCTGCAGGTGATCGGGGG
GCGCCTGGGCGTGCACGCGCCGACGTTGGGCATCGACACCACGCTGCCGCGCATCGACCT
GCGCATGCGGGTCAATGGCGATCGCCTGCGCGTGGGCGTACGCGCCTGGGCGCAGCCCGA
AGCGCTGCCGCTGACCGCGGTGCTGGACGTGGACCGTGCGCGCGGCAACGGCGAGGCCTG
GCTGGGCGCCGACCCGGTCGATTTCCACGCCTGGGCGCCCTTGCTGGCGGCTGGCGGCGT
GCGCCTGCGCGAGGGCAAGGGCGAGTTGAACCTGTGGTTGACCCTGCGCGATTTCGCGCC
GGTGGCGCTGACCACGGATTCGGACCTGCGCGACGTGCGTATCGATGGCGCACCGATACC
CGGCATGGCGGCGCCGCAGCTGCAGCTGCAGCGACTGCAGGCTCGCCTGCGCTGGCAGCG
CCAGGCCGAGGGCTGGGCGCTGCAGGTACCGCAACTGCGGCTGAAGAATGAAGACGGCGA
GCAGCGCCTCGATGGCCTGCAGCTGCAGGTCGGCAAACAGCTGCAGGTCCGTTCCGGTGA
AGTGCAGGCCGGCATCGCACTGCGTGCGCTGGCCCTGAGTGATCGCCTTGAGCCGGGCCT
GCGTCGCTGGCTGTTCCTGTCCAGGCCGCAGCTGGACGTGCGCGCGTTGCAGCTGTCGGG
CGAACGCGATGGCCCCCTGTGGGCGCAGGGTGAACTGCAGTCGCTGGGTTTCGCCAGCGT
GGGCAACTCGCCCGGCCTGCGCGGCCTGGGCGGGCGCTTTGAAGGCGACGCCGACGGCTT
CAGCCTGCAGCTGCAACCGCAACGGCAGCTGCAGTTCGATTGGCCGACCGGCTTCGGCGT
GCGCCATGACCTGCACCTGGCCGGACAGATCGTGGGCTGGCGCGACGAGGGCGGTGGTTG
GCGGATCGGGACGCCGGCGATGCGTGTGGAAGGCACCGACTACGCGGCCGACGTGCGCGG
CGGGGTCTGGTTCCAGGGCGACGGCACGCGGCCGTGGCTGCAGCTGGCCGCGAAGCTGGA
CGACGTGCCGATGACGGCGGCCAAGCGCTTCTGGATCCACTCCAAGATGAGCAAGGGCGC
CACCGACTGGCTGGACATGGCGCTGGCTGGCGGCCAGGTGCGCAATGGCGTCGGCCTGGT
CACCGGTGACCTGGACGACTGGCCGTTCGACAACAATGATGGCCGCTTCGAGGCCACCGG
CCACATCACCAATGGCGACATCCGCTTCCAGCACGACTGGCCGCTGATGAGCCAGGTCGA
CGCCGACATCGCCTTCATCGGCCCTGGCTTCGACATGCGTGGACGGGGTGATCTTGCCGG
CGTGGCGGTACAGAAATTCGAAGCGGGCATTCCGGACTTCGGGCACCAGCCGTTGTACGT
ACGTGCCGACGCGCCGAGCGAGGCCGGCAAGCTGCTGGCGATGCTGCGCCAGAGCCCGTT
GCACAAGGATTACGGCGATACGCTGGACAATCTGGTCGCCAGTGGTCCGGCCCATGTGAC
CTTCGATCTGCTGCAGCCGCTGCATCAGGACGAGGGCGAGGGCCACCTGCAGGGCACGGT
CGATCTGGCCGGCGTGAAGCTGGTCGACAAGCGCTTCCAGCTGACCTTTGACAACATGCA
CGGGCAGGCGCGCTACAGCAATGGCGGTTTCGGCGCCGAGGACCTGGCGGTGCGCCACCT
CGGCCAGGAAGGACGGCTGAGCCTGCGTGCCGGAGGTTACGTGCATGACAGCACGCGCGC
CTTCGAGTCGCAGCTGACCGCCCGCCTCGATGCCAGCGTGCTGATCGACCGTGCTCCGGA
GATGGCCTGGCTCAAGCCTTACATCAACGGCAATTCGGCCTGGACCATCGGCGTCAACCT
GCCCAAGGTGGCGCCCGGCGCGCCTGCGCCGCCGAGCGAGCTGCGGCTGAGTTCGGACCT
GGTCGGCACCCGGCTCGACCTGCCGGCGCCGCTGGACAAGCCGGCCGCCGAGCCGCTGGC
GACCACGGTGGCCGCGCAGCTGCCGATGGGCGCCGGCCGCATCGATGTGGCGTTCGGCCA
GCGCCTGGCCCTGGCCGCGCGCAGCCACAACAACCAGACCGGTGTGCAGGTCACGCTGGG
CAGCGACCATGTCGACCGCGAGCCGCCGGCGAGCGGACTGACGGTCAATGGCCGCAGCCC
GACCCTGGATGCGCTGGAGTGGATCAGCCTGGCGCGCGGTGGGAGTGACGACGACGCGAT
GCCGCTGCGCGCGGTCGACGTGCAGGTCGGCCAGCTCAAGCTGATCGGCGGAGTCTTCGA
GCAGACCCGGCTGCAGCTGCACCCGGGCCCGCAGGCACTGGACGTGCGCCTGGACGGGCC
GTCGCTGGCCGGCCGCCTGACCGTACCCAACGCCGACGGCGGCACCATCAGCGGCCAGCT
TGACCGGGTGCACTGGCAGTCACTGCCGGCGGCACCGGGTGCGGCCGCCGCGCCGGCGCG
GGTACAGGCCGGTGCCAATGACATGGACCCGGCCAAGCTGCCGCCGTTCGCGCTGGACAT
CGCCGACCTGAAGTTCGACAAGGTGGTGCTGGGCCAGGCGGTGCTGCGCACGCGCCCACT
GGCCAACGGCCTGAACGTGGACGCGTTGCGCTTCCGCGCGCCGGACCAGGAAATCGACAT
CACCGGCCGCTGGCTCGGCCGTACGGGCGGCGCCCGTACCGAACTGACCGCGCAGGTGCG
CAGCGAGGACCTGGGCGGGCTGATGCAGAACCTTGATTACGGCGGCCAGCTGCGCGGCGG
TTCCGGCCAGGCGCAGCTGCAGGCGGCCTGGAGCGGGGGGCCGTCGGACTTCCAGCTGGG
CAACCTGCAGGGCAGCCTCGACCTGCATGCGCGCAATGGCCAGCTGCTGGAGCTGGAGCC
GGGCGCCGGCCGCGTGCTGGGCCTGCTCAGCGTCGCGCAGCTGCCGCGGCGGCTGATGTT
CGATTTCCGCGACTTCTTCTCCAAGGGCTTCGCGTTCAACCAGATCGAGGGCAGCATGCA
GTTCGGTCAGGGCATGGCGCGCACCGACAAGGTGCTGATCGAAGGCCCGGCGGCCAACAT
CACCATCCGTGGCCAGGCCGACCTGCGCAACCAGCAGTTCGACCAGACCATCGACGTCAA
CCCGCGCGCGGGCAACCTGCTGACCGTGGTCGGTGCGGTGGCCGGCGGCCCGGTGGGGGC
GGCGCTGGGCGCGGCCACCAATGCGGTATTGTCCAAGCCGCTGGGCGAGATTGGCGCCCG
TACCTACAAGGTGACCGGTCCATGGAAGGAGCCGAAGGTGGAAGTGATCGAGCGCAGCCG
CGACAAGACCCCATCACCGCCCGTGCCGGCACCTGCACCGGCCATTCCGCCGACCGTCAC
CGACCTGCCGCGCTCGCGCTGAGCACGGCTTCCTGTTCACGGGGCTTGCCTGAGCGCCCC
CGCACCCCCAGATCGAAACCATGACTGATATCGCCCTGACGCTTGCCCAAGACCGCCTGC
TGCGCCCCGGCGGCCTGGATACCGCCGGCCTGGAGCGCACCTTCGGGCAACTGCTCGGCC
CTGGTGTCGACTTCGGCGACCTTTATTTCCAGCACGCCCGCCGCGAGAGCTGGAGCGTGG
AAGACGGCATCGTCAAGGACGGCGCCCATTCCATCGAGCAGGGCGTGGGCGTGCGGGCGA
TTTCCGGCGAGAAGACCGGCTTCGCCTACTCCGATGACATCCATGCCGATGCGCTGCTGG
CGGCGGCGCAGTCGGCGCGCGCGATCTCGCGCGAGGGCGGTGCGCAGACCGGACGTTCGC
TGCTGCGCGGCAATGCGCGCGCGCTGTACCCGGCGCTGGACCCGATCGACGGCATCGGCA
ACGAGGCCAAGGTCGAGGTGCTCAAGCGCCTGGATGGCTACCTGCGTGCCGCCGACCCGC
GCGTGAAGCAGGTGATGGTGAGCCTGTCCGGCGGCGTCGATACGGTGCTGATCGCCCGCA
GCGACGGCGTGCTGGCGGCCGACGTGCGCCCGCTGGTACGCCTGAACGTGCAGGTCATCG
TCGAACACAACGGCCGTCGCGAGTCCGGCTACGCCGGTGGCGGTGGCCGTTATGGCTACG
AAGCGCTGTTCGCCAGCGGCCGCCCCGAAGCCCTGGCCCAGGAAGCGCTGCGCCAGGCGC
TGGTGAACCTGGACGCGGTGCCGGCGCCGGCCGGCATGATGCCGGTGGTGCTCGGCCCGG
GTTGGCCGGGCGTGTTGCTGCACGAAGCGGTCGGCCACGGCCTGGAAGGCGACTTCAACC
GCAAGGGCACCAGCGTCTACGCCGGCCGCATCGGCGAGCGCGTCGCCGCACCGGGGGTGA
CCATCGTCGACGACGGCACCCTCGACGGTCGCCGCGGTTCGTTGAACATCGACGACGAAG
GCCACCCGAGCCAGTGCACCCCGCTGATCGAGGACGGCATCCTGGTCGGCTACATGCAGG
ACAGCCTCAACGCGCGGCTGATGGGCATGGCCCCGACCGGCAACGGGCGCCGCGAATCGT
TCGCGCACCTGACCATGCCACGCATGACCAACACCTACATGCGCGCCGGCGAGCACGACC
CGCAGGAGATGATCCGTTCGGTGAAGAAGGGCCTGTACGCGGTCAACTTCGGCGGTGGCC
AGGTCGACATCACCAGCGGCAAGTACGTGTTCTCGGCCACCGAGGCCTACCTGATCGAGG
ATGGCCGCATCACCACCCCGGTGAAGGGCGCGACCCTGATCGGCAACGGCCCGGAGACCA
TGCAGAAGGTGCGCATGGTCGGCAACGATCTGGCCCTGGACGAGGGCGTGGGCATCTGCG
GCAAGGACGGGCAGAGTGTGCCCGTGGGTGTCGGCCAGCCCTCGCTGTTGATCGAGGGCA
TCACCGTCGGCGGTACGCAGGCCTGAGCGTGGCGATGGCCGCGGCCACCGCCCGGGCCGG
CGCGGACTCAGTCCTCGTCGGCCTCGTCGACCGGATCGCCGGCGTGTTCGTCGCCCGCCG
TCTTCAAGCCCAGCGCCGCCGGCAGCATCAGCGTACGCAGCACCTGGAAGATCTCGCGGT
AGGCGCGTGGCGGCTTGTTCTTCGCCTTTTCGGCCTGCGCGTTGCGTACCAGGGTGCGCA
GCTGCTGGCGGTCGGCCTGCGGGTAGTCGTCAAGCAGGGCGGCCAGCGCCTTGTCACCGT
CGGCCAACAGGCGGTCGCGCCAGTCTTCCACGCGGTGCATCATCGCCACTTCGCGGCGGC
CAGTCTCGCTGTTGGCGTCCAGCGCATCGCGGATCGCGTCCAGCGTTGCCTCGTCCTCGC
GGCGCATGTGCTTGGCCAGGAACGCCAGCTGGCGCTTGTGGGCGATGTGGGCGGTGATGC
GCTTGCACTCGGCGATATGCGGCAGCAGGTCTTCCGGGATCGGCAGGCGCGCCAGCTGGG
CCGGGGTCAACGACACCAGCTTCTCGCCCAGGGCCAGGACGTCGAGCGCGTCGCGCCGGT
TCTGGCTGCGGCTCTTGTCGTGGAATTCACCGGTTTCTTCGTCGCGTCCGCGCATCGTCC
CTACCTGATCTCAAAAAAAGTCGCCCGGCGTGATGCCGGGCCCAACCTGTACAGGATAAA
GCATTGAACGTGATCGCCCCTGAAGTGGCCGTCGGCGACGACAGCCCGGCCCGGCTGGAA
CGGCTGGCCGACCTCTCCCAGCAGCTGCTCGACCGCGCCCGCGCGCTGGGCGCCAGCCAG
GCCGAGGTCAGTTGCAGCGAGGACCGCGGACTGGAGGTCAATGTCCGCCTCGGCGAGGTC
GAGACCGTGCAGTCCACGCGTGACCGCGGCATCGCCGTGACCGTCTATTTCGGCCAGCGC
AAGGGCAGTGCCAGCACCGGTGACCTGAACGAGGCCAGCCTGGCCGCTACGGTCGAGCAG
GCCTGCGCGATTGCCCGGCATACCGAGGATGACCCGGCTGCCGGCCTGGCCGAGGCCGCA
CTGATGGCCACCGACTTCCCTGAGCTGGACGGTTGGCACCCGTGGGCGTTGCAGGCCGAT
GAGGCGGTGGACCTGGCCCTGGCCTGCGAGGCGGCCGGTCGCGAGGCCGACGCGCAGATC
CGCAATTCCGACGGCGCATCGGTGTCGAGCATGCAGAGCCTGTCGGTGTATGCCAATTCG
CATGGTTTCTTTGGTCGTGAGCGCGGCACCCACCATTCGGTCGGCTGCGCGCTGATCGCC
GGGCAGGGCGATGGCATGCAGCGCGATGGCTGGTACACCAGCGCGCTTGCCCGGGAGGAC
CTGGAAGACGTGGGCCTGGTCGGCCGTCGTGCCGCCGAGCGCACCGTGGCCCGCCTGCAG
CCGCGTTCACTGGCTACTGGCAGCATGCCGGTGCTGTTCGCCCCGGAAGTGGCGCGCAGC
CTGGTCGGCCACCTGCTGTCGGCGGTGTCCGGCGGCGCCTTGTACCGCCAGGCCAGCTTC
CTGCTGGACAGCGTCGGCCAACGCCTGTTCCCGGAATGGATGCAGATCGACGAGCTGCCG
CACCTGCGCCGTGGCCTGCGCTCGGCCGCCTTCGACGGCGACGGCGTGGCCACCCGTAGT
TCGGCGCTGGTCCGAGACGGCGTACTGCAGCGCTACGTGCTGGGCAGCTATTCGGCGCGC
AAGCTGGGCCTGCAGACCACCGCCAATGCTGGCGGCGTGCACAACCTGCAGCTGGCGGCC
AATGCCGGCCCGCTGGAAGAGATCGCCCGGCAGATGGGTGACGGCCTGCTGGTGACCGAG
CTGATGGGGCAGGGCGTGAACGGGGTGACCGGCGATTACTCACGAGGCGCGGGCGGCTTC
CGTGTCGAGAACGGCGAGATCCAGTACCCGGTGGACGGCGTCACCATCGCCGGCAACCTG
CGCGAGATGTTCAGCAGCATCGAGGCGGTCGGCAGCGACGTCGACCCGCGCTCGCACATC
CGGACCGGTTCGATCCTGCTGGGGCGGATGACCGTCGCCGGTAATGATTGATGGCATTGA
TGACGTAAGCTATGCGCGCCTGACGCAACCAGCTTGGTGCTGGTGGGTCAAGACCACCCA
ATGAAAAGGAGTTTTGTCGTGAGCGAATTCGATAACGTCCCGCCGCCGCCGGCAACCACC
GATGCCCCGGCCGACCAGCGCACCATGGCGCTGGCTGCGCACCTGCTGGGCATCTTCACC
TGGTTCATCGGCGCCCTGATCATCTGGCTGATCAACAAGGATGACGCCAGCAAGGCCTTC
GTGACCGACCAGGCCAAGGAAGCGCTGAACTTCCAGATCACCGTGACCATCGCCATGGTC
ATCAGCATCATCCTGATGGTGGTGATCATCGGCGGCATCCTGGCGCCGATCGTGGGCATC
ATCAACCTGGTGTTCTGCATCATTGCCGCAGTCAAGGCCAACAACGGCGAAGCCTATCGC
TACCCGTTCACCCTGCGCCTGATCAAGTAATACCGGCCGCATGCGCAAACAGGAACGCCC
GGCATTGCCGGGCGTTCCTGTTTGAGGGCAGCGTCACCGGCGGCGATCAGTGATCGCGTT
CGACCGCCAGCGTTGCCAGCGCGCGCAGCGCATCGGCCTCTTCGCCATGGCCGGCCAACG
TGGCCTGCATGCGTGCGGCCAGTTCGCGCAGCTGCGCCTTCGCGCCGTCCATGCCGAGCA
GCGCGGGGAAGGTGCTCTTGTCCTGCGCCTGGTCCTTGCCGGCGGTCTTGCCCAGCTGTT
CGGAACTGGCTTCGACATCGAGGATGTCATCGCGGACCTGGAAGGCCAGGCCGAGTGCAT
CGGCGAAACTGTCGAGCTGGGCCAGCTGCGGCTCGTGGGCCTGGCCGCACAGCGCCCCCA
TGCGCACCGCTGCACGGATCAGCGCGCCGGTCTTCAGCGCATGCATGCGGGTCAGTGCCG
CCAGGGTCTGCTGCTGGCCGGTGGCATCGATGTCCAGCGCCTGGCCACCGCACATGCCGG
AGGCGCCGGACGCGTGAGCGAGGGTCTGCAGGCAGGCCACGCGCAGCGTGGCCGGCAGCG
GCGCATCGGCCAGCAGGCCGAAGGCACGCGTCTGCAGGGCGTCGCCGGCCAGGATCGCGG
TGGCTTCGTCGAAGGCGATGTGGGTGGTCGGCTTGCCGCGGCGCAGGGCGTCGTCGTCCA
TCGCCGGCAGGTCGTCATGCACCAGCGAATAGGCGTGGATCAGCTCGACAGCCATCGCCG
CCGCGTCCAGCTGTTCCGGCTGCGCGCCGAACAGGTGGCCACTGGCATACACCAGCAGCG
GGCGCATGCGTTTGCCACCGCCCAGCACCGAATAGCGCATGGCCTGGTGCAGGCGCTGCG
GTGCTTCGGCAGGCGAGGGCAGGGCGGCATCGAGCTGGCTTTCGATACGGTCGCGCCAGC
GCGCGAACAGGGCTTCAGCCGTCATGGTTGGGCGGATCGAAAGGCTCGGCCGTTTCCGGC
TGGGCCGGATCGCTGAGCAGGCGCACGCGCAATTCGGCCTGCTCCAGCGCCTGCTGGCAC
TGACGGTACAGACCGACGCCGCGTTCGTAAGCACTGAGCGACGCTTCCAGGCTCAGCTCG
CCGGTTTCCATCTGCTCCACCAGCTGCTCCAGCGATTCGAGCGACTGCTCGAACTGGGCG
ACCGGGGAGGCGTTTTCGGGGGACTTCTTGGCCATGCGGCAAGTGTGGACGGGCTGCGCG
CGGGGGTCAATTCACCAGCCGCCGGGACGCCACTGCAGCTGCGCGTCGTGGGCCTGCAAC
CAGGCCTGCAGGGGAGCTGCGATGACCACGTCGGCGGCGGCAAGCAGCTGCGCTCCATCG
AAGACCAGCGGCAGCTGGGCGCGTCGCCAGGGGGCAAGGTGTTCGCGTTGCAGGCAGTCC
TTCAGCGCATGCGAATGCTGGCGACCGGGCAGCAGGATGCGTTCGCCGCCCACACGCGCA
CGGACCTGGAGCGGCCGTTCGAAGGCCTCGGCGCCGTGCAGGTGCAGCTGACCGCCATCG
GGCAGCGCCAATGGCGCGCGTCCATCCCATCCGGCCTGCCAATCATGGGGAAGCGCCGGC
AGTTGCGCGGGCAGGAGATAGGCATGATCGCGCCATTGCTGGATGGCATGATCGTGCCAG
CGCACCCGCGCCTGGCGATCGTTGCTGGCTGGCAGCAGCTCGTCCAGCGCCTGCTGCAGC
ACCGTGGCCGGCAGTGGGGCGGCCCCATGGCCGATCACCCAGGCACGCAGCACGCGCGCG
GCGCGGCCCGGTGACACCTGGCGCAGCAGCTGCAGCGACAGCACACGCGGTGCCACCTCC
AGATGCACGATCAGCTCGGCGTCCTCCTCGTCCAGCAGTTCGCGGGTCTGCCGGCAATGC
AGGGCGCTGCCCGCCAATGCCGCGGCGGCGTGCGGCCAGCGCTGGCGCAGCAACGGCAGC
ACCTGCAGGCGCAGGAAATTGCGATCGGCGTGGTCGTCGGCGTTGCTGGGGTCTTCAACC
CAGCGCAGCGCGTGCTGGTGCGCATAATCGAGCAGCGCACGGCGCGGCACCGCCAGCAGC
GGTCGCCACACACGGTGTTCGCCTACGCGGCTGTCTGCGGACATCGCGGCAAGACCATCG
ACGCCGGAGCCACGCAGGGCACGCAGCAGGAAGGTCTCGGCCTGGTCGTCCAGGTGCTGC
GCCAGCGCCAGTGTTTCGCCGTCGCGCAGTTCGGTGGCGAACGCGGCGCGTCGCGCCTGC
CGTGCTGCGCCTTCCAGGCCCAGGCCCGATGTGGGGTCGATCTGCACGCGATGCACGGCC
AGTTCGATGCCCAGCGCTGCGCATTGCTGCTGGCAATGCAGCACCCAGTCGTCCGCATCG
GGGTGCAGGCCATGGTGCACGTGCACCGCGCGCAGCGCCGTGCCGGAGGCCTTGGCGCAG
CGGCACAGCCAGTGTAGCAGCACGGTCGAGTCGACACCGCCGCTGTAGCCCACCAGCAGT
GGCGCATCCAGCGGAACGAGGGCAGGGAAGGCAGTCACGGCGGCAAGTATAGGGTTGCTC
GGCAGGGCTGCGCCCTGCACCCGCTACGATCCAGAGCAACGGCAACGGCAACGGCAACGG
CAACAGCAACGGCAACAGCAACGGCAACAGCAACAGCAGAAGCTGGTTTCCTGAGGGGAG
GCGGGGTGGGTCCGGTTGCGGGAGACGCCGTAAACCCCCAGGCCGGCCCAGCCGCTGGCG
GCTGTGCGTTCGGGCGCTTGCGAAGCAGTGCTTCGCAAGCAAAGCGCCCTCACCCATGGG
GGCTTGG
>contig00016 len=87746 cov=28.7 corr=1 origname=NODE_16_length_87746_cov_28.726422_pilon sw=shovill-spades/1.0.4 date=20230425
GTGGCGCTCTGTGCGGCGGGGGGGCCCGGGGGGGGGGGGGGCCGGGGGGGGGGGGGCCCG
GTGGGGGGGCCCCCCCGCCCCCCGCCACTACCGTGACGATCGTCAGATGTCGCGGTACTG
GATCTGCGAAGCCAGTACGCGCAGGCCGTCGGCATTGCTGGACAGGATGCGCTCTTCGCC
GACACCTTTCTGCCGTTTCAGCTGGAAGCCCTGTTCGGCAGGCAGCTGCGCGGCGATGGT
GTCCATGCGTTGCATGGCATCGGGGCCGCTGCAGTCGAAGTGGCCCCAGTAGGCGCCATC
GCGGTGGATCTGCAATCGGTAGTTCATTGCGGTGTCTCCGGCAGCTCCTGCAGCCAATGG
TCGAACATCGCGGTGGCCGCCGCTGCCAGCGGTGCACCGTAACGGCGTGCCTGGGCGCGA
AGATCGTTCGGATCGATGCCGGCCTGCGCCAGCTCCAGGGTGTGGCCGATCAGCCAGCGT
TCGAACTGGCGGGAATCCAGTTCCGGGTGGCATTGCAGGGCCAACGCATGGCTGCCCATG
GCGAAGGCCTGGTGGCGGCAGGCCGGCGTGCTGGCCAGGCGACGTGCACCGGCCGGGAGT
TCGAACGCCTCGCCATGCCAATGCAGTACCGGAATGCCCTGCAGGGCCTGCAGTGGCGAG
CGTTGGCCGTCATCGGTGAGCAGCAGCGGCGCAAAGCCGATCTCCTTGCCGCCACTGGCG
GCGACGTCGGCACCGAGTGCGCGCGCCATCAGCTGCGCGCCGAGGCAGATGCCCAGCGTG
GGCCGTTGCTGCTGCAGCCGACGTTGCAACAACGCGATGCTGTCGTTGAGGAAAGGATAG
CGATCAACATCGTTGACGCTGACCGGGCCGCCCAGCACGACCAGCAGGTCGGCGGTTTCG
GCGGAGTCGAGCGCGTCGATACCGGCCTGCAGCACCTGCAGCTGCCAGCCCTGTGCCGAC
AGCAGTGGCTGCAGGGTGCCGAGGTCTTCAAAGGCGACGTGTTGCAGGACGACCGCGTGC
TTCATGCGGAGGCTCCATTGCTGGGCCAGTAGAAACTGTCCGGGGTGGCGCGTGCGCCGA
AGATGGCCTGCCCGACGCGGACCACGGTGGCACCTTCCTCGATCGCCACTTCGAAGTCTC
CGGACATGCCCATCGACAACTGCGAAAGGTCGATGACGGGAGGTGCAGTGCGCTGCAGCT
GGTCGCGCAGTTCGCGCAGGCGCACGAAGCAGGCACGCACGCGCTCGACCTCCGGGGTGA
AGATGGCCAGCGTCATCAGGCCGCGCACGCGCAGGCGATCGAACGCTGGAAGCTGCTGCA
CAAAGGCCTCGACGGCAGCGGGTTCCAAGCCGTACTTGCTGGGTTCGGCGGAGGTGTTGA
CCTGCACGAACACATCCAGCGTGCGGTCTTCCAGCTGCAGGCGCTGCTGCAGTGCTTCGG
CCACGCGCAGGCTGTCCAGCGCCTGGAACTCGCTGGCGAAGCGCGCCACGTAGCGCGCCT
TGTTGGTCTGCAGATGCCCGATCACCGACCAGTGCACGCCAAGATCGGCCATCGTCTCGG
CCTTGCGTTGCGCCTCCTGCACCTTGTTCTCGCCCAGCTCGCGGCAACCGGCGGCCACCG
CCATGCGGATGCGGGCGTCATCGACGGTCTTGCTGACCGGCAGCAGGCGCACGCTGGCCG
GGTCACGGCCGACGCGGGCGCAAGCATCGGCGATGCGTTGGCGCACCGTGACCAGGTTGG
CGGCGATCTGTTCAACGGACTGGGCGACGGGCCAGTCGGCAGCGGCAAGGGGCATGCGGG
CACCTCCAATGCAGGGTGGCCAGGGTGGGATACACTGGCACAGGACAAGAGATATTTTGG
CATAGGACAAAATGAAAATCACCGGGTACAGCGCCGAGTCGATCTTCGACAGCATCCGCG
ACGGCATCGGCAAGGGCCGCCTGCCGGCCGGTAGCGTGCTGCCGCCGGTGCGTGAACTGG
CCGAGCAGCTGGGCGTGAACCGCAACACCGTGGCTGCTGCCTACAAGCGCCTGGATGCGG
CGGGGCTGGCCAGCACGGCGGGCCGCCGCGGCACGGTGGTGCGTGGCCTGCCGCCGCCGC
TGGCGCGCGAGGGCAGCACCCCGGGGCTGGCGCTGCAGGACCTAGCCGGTGGCAACCCGG
ATCCGCGCCTGCTGCCGAACCTGCGCCTGACCCCGGCGGCGCCGCGGCTGTATGGCGTGG
GTACGGTCGACACGAGGTTGCAGGCGCTGGCACGCGCCTCGCTGGATGCGGATTGCCCCG
AGGGATATGCGCTGGAGCTGACCCATGGCGCCGTCGATGGCATCGAGCGCCTGCTGGCGG
CGTGGCTGCTGCCGGGTGATCGCATCGCGGTGGAGGATCCATGCTTCCTCGGCAGCCTCA
ATGTGCTCAATGCGTCGGGTCATGCGCCGTTGCCGGTGGCGGTGGATGCCCAGGGCATGC
AGGTCGAATCGCTGCGGCAGGCGCTGGAGGCTGGTGCACGTGCGGTGCTGCTCACCCCCC
GGGCGCACAATCCGACCGGGGCCAGCCTGGATGCGAAGCGGGCGCGGGCGTTGCGGCAGT
TGCTGGCGGCGTACCCGCAGGTAGCAGTGCTGATCGACGATCACTATGCGCTGCTCTCGC
AGCAGGCCTATCACTCGGTACTGCCGCTTGATGGGCGGCGCTGGGCGCTGCTGCGTTCGT
TGTCCAAACCGCTCGGCCCGGACCTGCGGCTGGCCTGGCTGGCCTGCGATGAAGAAACCG
CGATGCGGTTGCGGCTGCGATTGGCATCCGGTATCGGCTGGGTCAGTCACCTGCTGCAGG
ACGCGGCAACCTCGGTGCTGGCGTCGTCAACGCAGCGGGCGAAGATCGCCTCGGCAGGCG
AGCGTTACCAGCAGCGCCTGCAGTCGCTGCAGGAACTGCTGCGCGCGCGTGGCGTGCCGA
CGCCGCTGCCGATGGAGGGATTGAACCTGTGGCTGCCGTTGCCGGGCGACAGCCATCCGC
AGGTGCTGGCGCTGGCCGCGCGCGGATGGCATGTGCGCGCTGGCGAGGTGTTCGCGGTGG
CGGCGCCGGCACATGGCCTGCGCATCACCTGCGCGGCGCTGGGCGCGGCGCAACTGCGGC
CGCTGGCTGACGACCTGGCGGCGGTGTGCGGTCTGTAGCGTCGAGCGATGCTCGACGTTG
CTTCGCCTTTGTAGAGCCGAGCCATGCTCGGCTGCTGTTGGTAGAAGCAGTCGAGCATGG
CTCGACGCTACAGAAGCAGATCAGGGCGCGGCGTTGGCGCCCGGGCGCACGTAGTAGGAC
TGGCCGCTGTCATCGACGAACATCAGTTCCGGCTTGCCCTGCCATGAGGTGAGCATGGCG
CCGGTGTTGTTCTGGTGCTTGACCATCAGGCTGGCACCACGGTCCGGGTTGGCCACCACC
TTGAACACTTCCGTGGTGCCATTGGCATCGTCCAGGGTCAGCACGGCTTCACCGCCGCGA
TCGCTGGTGCCATAGCCCCCGCGTTCGGAGCCATCCGGGCCGAGCAGGATCAGGCCGGAC
AGGGCGGTGGCGCGCGGCCCCTGGATACGGCCCCGGCTGAGGGGGTCGGGCACCGGCGCG
CCTAGGATCACCCGGGGTTGGCCCGTGCCATCGTGGATGATCAGCCCGCGCGCTTCGATG
ATGCGCTGTGGCGATTGGCTGCGATGCAGGCTCCAGGCGGTCCAGCCGGAAACCAGCAGG
GCGAGTGTGGAGACCACCAGCGTGGTCAGCAGCAGTGCGCGCGGCATCGTGTCGTCCTTC
CTTGGATGCAGCGACGATAGCGGATGCGGGCGACCGATGGCCAGTTCATTGTGTGACGCT
GTGTATCGTCAATGGAAATCGCGGCTGTGGCTGCGCAACCCCTGCAACAGTTCATCCAGG
CAGTGCATGCGCTGCACGATGACATGCTGCACGCCATCGACGCGTTCCAGGCGGCCGTCG
ATCTGCATCAGCCGGGTATCGACCAGGACCCGGTGCTGGCGATCGGCCAGGTGCCGCCAG
ACCACGGCATTGACCATGCCGGTCTCGTCTTCAAGGGTGAGGAAGGTAACGCCACTGGCG
GTCTGCGGGCGCTGGCGCATGCGGACCAGGCCGGCGATGCGCACGCGACGGCCATGGCCG
TGGCCCGCAAGCTGCGCGGCATCCAGGCAGCCGCGGCTGCGCAGCTGCGTGCGCAGGAAC
GAGATCGGGTGGCGGCCGAGGGTGGTGCCGATGCTGCGGTAATCGGCCTGCATGTCCTCC
CAGGCGCTGGGCAGGGGCAGCGGCACGCGTGCTTCAGCGGTGGCGCGGGCCTGGTCGAAC
AGCGGCAGCCGGTTCTCCACGCCGGAGATATCCCAGCGTGCACGATGGCGATGGCCGCTG
AGCCCGCGCAGCGCACCGGCATCGGCCAGCAGGCCCTGCTGGCGGCGATCCAGGGCGGTG
CGCTGGCACAGGTCGCCCACATCGTCGAACGGGCGCCGTGCACGTTCGCGCATGATGGCC
TGTACAGCCGCTTCATTGCAGCCGTCGACCAGGCGCAGGCCGAGCCGGATCGCGGCCGCG
CCCCTGCTGAAATCCAGCGTGCAGTCCCAGTCGCTGTGGCGCACGTCCACGGGAAGCACG
CGGATGCCATGCCGGCGCGCGTCCTGCAGCAGCTGGTCAGGACTGTAGAAACCCAGCGGC
TGGCTGTTGATCAGGCTGGCAGTGAATGCGGCCGGGTGGTGGCATTTCAGCCAGCAGCTG
TTATAGGTCAGCAGGGCGAAGCTGGCGGCGTGGCTTTCCGGGAAACCGTAATCACCGAAC
CCCTTGATCTGCTCGAACAGGTGCTCACCGTATTCGCGGCTGAAACCGTTTTTCAACATG
CCTGCCAGCAGTTTTTCACGATGCGGTTCCAAGCCGCCACGGCGTTTCCAGGCCGCCATC
GAACGGCGCAGGGCATCGGCCTGGCCAGGCGTGTAACCGGCTGCTTCGACCGCCAGCTGC
ATCACCTGTTCCTGGAACAATGGCACGCCCAGCGTGCGTGCGAACACGCGTTCCAGCTGC
GGTGGGTAGAGCGGATTGTCCGGGTCGTTCAACGCGTCCGGTCCCTGTTCGCGCAGGATC
CGGCGCCGCTCCAGATAGGGGTGCACCATGTCGCCCTGGATCGGGCCCGGGCGCACGATC
GCCACCTCGATCACCAGGTCATAGAACGTGCGTGGCTGCATGCGCGGCAGCATCGCCATC
TGTGCGCGCGATTCGATCTGGAACACGCCGATGGTGTCGGCGGCGCAGATCATGTCGAAG
GTCTTTGCATCCTTGGGCGGGATCGCATCCATGCGTCCTTCATGCAGGCCATGCTGTTTC
AGCATGGCCAGGCACTTGCGGATGGCGGTAAGCATGCCCAGCGCCAGGCAGTCGACTTTC
ATCAGGCCGGTGGCATCCAGATCGTCCTTGTCCCATTGGATGACGGTGCGGTCGGCCATC
GCCGCGTTTTCCACCGGCACCAGGGTCGACAGGGGATGTTCGGAAATCACGAAACCGCCG
GGGTGCTGCGACAGGTGGCGCGGGAAGTCGATCAGCTCGGCGGTCAGCGCCAGCAGGCGC
CGCATCAAGGGCGTGTCCGGATCGAAACCGCGCTCGCGCAGGGTTTCCGGCAATGGGATG
TTGCCGCCCCAGTGGTCCATCGCCGCGCCCAGTTCGTTGACCTGGTCCATCGGCAGGCCA
AGTGCACGCGCCACGTCGCGGATCGCGCTGCGGCCACGGTAGCTGATTGCCACCGCGGTC
AGTGCGGCGCGCTCGCGGCCATAGCGCTTGAACACGTACTGCAGCACTTCCTCGCGGCGC
TCGTGCTCGAAATCGATGTCGATATCCGGTGGCTCGTCGCGCTCGGCGGAGATGAAACGC
TCGAACAGCAGGTTGCTGCGTGCCGGGTCGATCTCGGTCACGCCCAGCACGAAGCACACC
GCGGAGTTGGCCGCCGAGCCGCGGCCCTGGCAGAGGATGTCCTGGCTGCGCGCGAAGCGC
ACGATGTCCTGCACGGTGAGGAAGTACGAGGCGTAGTTCTTCTGCTTGATCAACGCCAGT
TCGTGTTCGATCTGCTCGCGTTGTTTCGGTTCGATGCCGCCTTTCCAGCGCCAGGGGATG
CCACGCTCGACCAGCACGCGCAGCCAGCTGTCCGGGTCATGCCCCTCGGGCACCAGCTCG
CGTGGGTAGGTGTACTGCAGCTGTTCCAGGGTGAAGTGGCAGCGCTCGGCGATGCGCAGG
GTCTCGGCCAGCAATTCGGGCGGATACAGTTGGGCCAGCGCGGTGCGCGGACGCAGATGG
CGCTCGCCGTTGGGGAACAGGCGCCAGCCAGCCTCGGCCACGCTGCAGCGGTGGCGGATC
GCGGTCAGGGTGTCCTGCAGGGCGCGGCGGCGGCGCACGTGCATGTGCACGTCGCCACTG
GCGACCAGCGGCAGGCGGTGGCGTTCGCCGAAGGCCTGCAGCTGCTGCAGGCGGCGTGCG
TCGTCGTGTTCGTGGTGCAGCTCCACCGCCAACCACAGCCGATCATTGAAGCCGGCGCGC
AGCAGTTCCAGGTCGGTGGCGGCCGGTTGCCGGTCCAGCCACAGGCACAGCAGGCCGTCG
GGCAGGCCGAGCAGGTCCTCGCGCAGGCAGCGGTACTCGCCCTTGGCTGCGCGCCGCCGG
CAGGTGGTGATCAACTGGCAGAGCCCGGCATAGGCGGCCTGGTCGGTGCACAGCAGGGCC
AGCTTCGGCCCGTCCTCGACCTGGAATTCGGCGCCGACGATCAGCGCCACGCCATGCGCC
TTCGCCGCCTGCCAGGCGCGCACGATGCCGGCCAGCGAGCATTCGTCGGTGATCGCCAGT
GCCCGGTAACCCTGGCCAGCGGCGCGCGCGAACAGTTCTTCGGCGATCGAAGCACCGCGC
TGGAAACTGAAGGCCGACAGGCAGTGCAGTTCGGCGTAGCCGGGCAGTTCGCTGTGCATG
GCGGCTCAGCCGAACCAGCCGTGCAGCATCCACGGCGCATGCGGATCGTTGCGCTCACGG
AAGGCCCAGCCGCGCTGGCCGTGTGCGGTTTCCACCACGTAGTAGTCGCGGCGTGCGTCG
GCCTGGTCCCACCAGCCCGATTCGATCCGCTCCGGCCCGGCGACGATGCGCAGGCGCGGG
TCACGCAACGGTTGTGGGGTGTCCAGCAACCAGCCGGGGCGCAGTGGCCAGTACGACGGG
GGCTTGGCCGGTGGCTGGGTACCACTGGCGCGTTCGGGGCGATGGTCGGCCTGCACCGCC
AGCGGCTGCACGGCGTCATCACCCAGCCGCGCACGCAGGCGCTCGCGCAGCTGGTTCCAG
GGCATCGCCTGCGCCGGCCGGGTATCGAACAGGTCGCGCGCGGCGGGCACGAACGGTGGC
AGCTGCTCGGCCTGCAGGCGCAGTGCGCGGCTGCCGGCCGGCAGGGCGAACGCTTCCATG
CGGTTGCGTGCGATCTCGAACAGCAGCGCAGGATCGCGTTCGGGGGCCAGCAGGCCGATG
GTCAGCACGCTGGCCGGCAGCAGGTCGTGCTCGAAATGCAGGTCGAAGCGCTGCACGCCG
CCATCGCGCGAACACAGGAAGGCGGCCAGGTCCAGCAGCAGGCGGCGCAGCGGGAACAGC
AGGGCCTGGCTGGATTCGATCTCGTATTCGAATTCGATGCGCGCATCGAAACGGTCCGGT
GGCTGGTAGTAGCGCAGCGGCGCGGTGGGCAGGCCGCGCAGTGCATCCAGCTGCTGCAGT
ACCTCCGGTGCGAAGCGCCGGGCCAGGCTGTCACGCGGCAGCTCGAGCACCGCACCCAGC
GTGCGCAGGCCGGAACGGCCGAGCACGGTCACCGCGTCGCTGGGCAGGCCGCAGCGCGGC
AAGGGTAGCTGCGCCAGTGCCGCTGGCAGCTGCTGCGCATCGATGCCGAGGCCGTCGTGG
ACGTTGGCCAGCACGCGCGCGGCATGCGCCGTGGGCGCGGCCACCAGGCGGTGGCGGAAA
CCGAGTTCATGCAGTTCGTTGCGCAGGCGCTTTTCGATCGTCAGCCAGTCACCGAACAGG
GCACGGCTGGCGCCGATTTCCAGCACCAGTGCATGCGGGAAATCGAGGCTGACCTGCGAG
CTGTAGGCGTAGGCCCAGCTGGCCAGCAGCTGCCGGGTGTGCTGTTCCGCGTCAGGGTCG
TAGTCGTGCAGGTGCATGTCCTGCACCAGCACCTGCGCGGCCGACAGCAGCATGCCCGGG
CGCAGCCCTGCTGCGCGCGCGGCCGGGCTGACCGCACGCAGCACGCGGCGCTGCGCTGGG
CCCTGCAGCAGCACCAGTGGCCGCTGGGGGTCCGGCTGCAGGCGCAGCACGCTGTCCAGC
GCCAGCTGCGGCAACAACAGGCAGGCCCAGTGCATGGCGCGGCCTCAGTGGGTGATGGCC
AGTGGCAACGGCTGCGCGGGTGGCAGGCCGCCACGGCACTTCAGCACCCTTACCTGGCCG
TGGTCGAGCTGCAGGCGCAGGCTGGCCGGGGAGGGGTTGCGCGCTGCCTGCGCCTCGCGG
AACACGAAGCCCAGGCACTGGCCGCTGTCGGCGGCGACCTGCAGCCGGCGCAGGGCGCGA
TCGTCGGCCTGGTGCGGCCAGCACAGCACCGCCGCGCAGGCCGCAGAGCGCAGGCATTGT
TCGGCCGCCCACAGCGCCTGCTTCGGCGCAGCGTGGATGATCTGCAGCTGGGCCAGATCC
AGCCCGGCCGCGGCCCAGGCCGGGGCATGCGGGCGATAGGGTGGGGCGACCAGCACGATC
GGGCGGTCGCGCTGGCTCAGCCTGGCCAGCGCCGGCCAGACCAGGGCCAGTTCGCCAACG
CCCGGCGCCGCCTGCAGCACCTCGCACAGCCCGCTGGCCGGCCAGCCGCCGCCGGGCAGG
CGTGCGTCCAGCGCCGGGTGGCCGCTGGCCAGGTGGTCGCTGGCCGGCCCCTGGCGGGCC
GGGCCGCGCCACAACTGGCGGCCGTCCAGCAGCCGGTCGAGGGCGACGACGGCGCCCATC
AGCCGGTCCTCCAAGGGAGGCGCCGGGCGGGCTGGAAGCGGCAGGAACGGGCGGAAACGA
CAGGCATGGAGCGAGTATCGGCGGGCTGGTATCAGGGGCTGAGACCAGACATGCTACTCG
CCTTGTGAGTAGAATTACTAATGAAATTGGCGGACCGGGTTTCAGGTTGCTGAAGTGGGA
AAGGAGTGCCGAGCCAGGTCGGCACCCACAGGGCCCGGTTACGGGCGGACCGGCAGCGCG
ACCGGGCGCAGCGGCGCGGCATCGCCGCCGCGGATCTTCAGCGGGCCGCCGATGAAGGCG
AACTCGTAGACCTTGTCGCGGGCCAGTTCATCCAGCGCCACCAGTTCGATGATCGGCGCG
CCCTGCTGGGCCAGCAGGTAGGTGTGCAGCGGCACGTAGTCGTCGGCCACCTCCGAGGGG
AAGGTCTCGAAGCTCAGGTTGTCGGCGCCGACGATCATCGCGCCGCTGTCCTCAACCAGG
AAGCGCGCCGCGTCCAGGCCCATGCCCGGCGGGTTGGCCATGTAGGCCTTGGGCTGTTCG
AACAGGCGCATGCGGCCGGTACGGATCAGCACCACATCGCCCTGCTGCAGCTTCACCCGC
TGGCGTGCCAGCGCATCCTTCAGGTCCTGGCGGGTGACGCGGTAGCTATCCGGCAGCATG
TCCACGCCCTTGGCGGCGGCCACGTCGATCAGTACGCCACGCGCGATCAGCGGCGGGAAT
TTCTCGATGCCGGTGACATTCCAGCCACGATCGCCGAGATGCTTGTCGGCCTCGAAGCCG
TTCCAGATCTTTCCGTGGATGCCAAAGTGGTTCAGCGCATCGATGTGGGTGCCGGTGTGG
CTGTACATCGAGAACGCGGTGCCGGTGTAGCTGCGGGTGAGGTTCATGCTCTCGCCCACG
CCCATCGGGTCGTCCATCACCGTGCCGCGCGGGGTGTGGGTCATCCAGAACTGGTAGTGC
GGGTCGCCGGCGTCCTGCCAGCTGGGCATGCCGACGTAGTAGTCGGTGGCCAGGTCATAG
GCCTTGCCGCCGCTGACCCGCGACAGGATCGCCGCACGCGAGGCTTCGGTGATCAGGTTG
AGCCGGCCGATCTCGTCCTTCGGCCCCCAGGGGCTGGTGCCGACCTGCTGGCCGGAGGGA
ACGCGTTCGTGCGCGGACACGGTGGTGGACGCCGCGGTGCCGGCCAGCAGCAGGGCCAGC
GCGCTGGCCAGGATACGTGGGGTCATGGGGGAATCTCCTTGCAGGGTGGGGGAGGGTGCG
GCTCAGGCCGCGACCAGGGGCGCCAGGGCCTGGCGCAGTTGCGGCAGCGGCAGGGTCTGC
AGGCGCAGGCCGTTGCCGCCGATCACGGTGGGAATGGAGCGGATGCCGAGGGCAGCGGCG
TCGGCACGATCGGCCTGCACGCGCTGGCGTACTGCGTCGCTGCGCATGTGGTCAGCGAAG
GCACCACGGGGATGGCCCAGTGATTCGGCGATATCCAGCAGCACTTCGGCGTCGCCGATG
TTGCGGTGCTGGTGCAGGTGCGCCCATTGCACCGCGTCGAACATTGCGCCATGGGCATCA
TTGCCGCCGATCAACCCTGCGGCCTGGCAGGCCAGTGCGCCGAGCCAGCCGGAGGGATAT
TCGAAGTCCTGTGCGCGCATGCCTTCGATATCGATGCGCGCGCTGTCTTCATGCGCGGCG
CAGTCGGTCCAGTGGCGCAGGATGATCGCCTTGGCGCGCTCCATCGAGCCGAACACCTCG
ACCATCTGCGCGCGCGAGTCCTGCAGCACGAAGCTGCGATGGCGCACCTGGATGCCGAGT
TCGGCCGAGACCTGCTGCAGGCGCGGGGCCAGCACGAAGCACCAGCCGCAGACCACGTCG
TGGAAGAAGTCGACCACCGGCGCGGCGGTGGCGGGGGAAGGAACGGGAGACATCTGCCTG
CCATCGGTGAGAGGGGAGGCGGCAGATTAGGCAGCGCGGCGGGGCCGAAACAGCGCGCCG
TGGGCAGCTCAGTTTTCGCTGGCGGTTACGAATCCAGGCCGGCGCAGCGGGGCAGCTCGG
CGTGCAGGAAATCGATGAAGGCACGCACCTTGGGTTGCAGGTGGCGCGACGTGGGATAGA
CCGCATGCACGAAGCGTGGCGGATAGCGGTGGTCGGGCAGCACCTGTTGGAGTTCGCCAC
GGGCCAGCGCTGGTGCCGCCAGGAACGAGGGCAGGGCGCCGATGCCCATGCCGGCCACCA
GCAGGTCGCGCAGCAGCAGGCTGTTGTTGACGGTGACGCGTGCCGGCAGGGTGATGGTCA
CCTGCCCATCCGGGCCGAGCAGCGGCCAGCTGCCGGGGGAGTCGGACAGGCTGTAGGCCA
GCACACTGTGCACCTGCAGATCGTCCACCGACTGCGGTGCTGGACGCTGCCGCAGGTAGG
ACGGGGCAGCGCACAGCACCTGTTGCAGCGAGGCAAGCCGGCGCGCCACCAGTCGCGAGT
CGTCCAGCTCGGCACGCAGCCGCAACGACACATCGAAACCCTCACCGACCGCATCGAGCA
GGCGATCTTCCATCACCAGGTCCAGCGACAGCTGTGGATGCTGTTGAAGGAAGCGTGGCA
GCAGCGGCGACAGCGTGCTCAGTGCGAACGACTGCGGTGCATTGACACGCAGGCGCCCGG
CCACCTCGCCACGCTGTTCGGCGATGCCACGTTCCAATGCGTCCAATTCGTCGAGCAGGC
GGCAGCATTCGCGGTAATAGGCGTGGCCGGTCTCGGTCAGGCTCATGCGCCGCGTGGTCC
GCTGCAGCAGCACCACGCCCAGGTGCGTTTCCAGCGCGCGCAACTGCTTGCTCAGCCCGG
CCGGCGACATGCCCAGGTCTTCGGCAGCGCGGGCCAGCCCGCCGCGTTCGACGATGCGGC
GGAAGGCGCGCATCAGGTTGAAGGAATCCATGCCGGTACCGGGCGCGATGAGGGCGCCAT
TGTAGATCCACGCCATCCGTGGGTGGGGGAAACGCGGTGTCGGCCAAAGGGGGGATATCC
ACCGAGACGGGGCGGGTTGCGCCGTTTGTTCAAGCGCGCAACCGTCGTGCCGCGCCAGCA
TGCAGGCCCCTCACGTTCCGGGTTGCCCATGAAACACTGGATCCTCCGCCTGTATGCCCC
GTTGTTCCTGCTCGGTTTTGTTGCCGCCGCCGTCGTCTGGGTCGGCCACCTCCATGGCGA
TCCGCTATGGCTGCTGGCCTTGCTGGCGGTCGCCATCGCGGTTTCGTTCGCTGCCGAACG
TGCCTGGCCGTATGACCCCGCGTTCAACCACGACCACGGCGACAGTCTGCGTGACACCCT
GCATGCACTGGTCAACGAAAGCCTGAACCTGCTGTCGATCGCTGCGGTGCCGCTGCTGGC
AGCGCTCCTTCCGTGGCAGCTGTGGCCGCTGCAGTGGCCGTTCGTTCTGCAGGTACTGCT
GGCCATCGTCTGCGCCGACCTTGGCATTACCCTGGTGCACTACGCCAGCCATCGCATCGG
CTGGCTGTGGCGGTTGCACGCGGTGCATCACAGCGTCACCCGCATGTACGGCTTCAACGG
CTTGATGAAGCATCCGCTGCACCAGGCGGCCGAAGCAGTGGGCGGCGTACTGCCGCTGCT
GCTGTTGGGCCTGCCGATGCCGGTGGCTGCGGTGCTGGCCTTCGCCATTGCCATCCAGCT
GCTGCTGCAGCACTCCAACGTGGACATGCGCCCGGGCCTGCTGGGCCGGGTGATGGCGTG
GGCGCCGCTGCACCGCTTCCACCACATGCGTTACGGCACCGCTGGCGACGTCAACTTCGG
CCTGTTCCTGACCGTCTGGGATCACCTGCTGGGGACCGCCTTCGATGCGCCGGGCTATCG
GCTGCAGCAGCGCGACCTCGGCATCGGCAGCCAACCGGACTATCCGCGCGATTATCCGGG
ACAGCTGCTGGCGCCGTTCCGCGAACTGCCGCACGGCGAGGTGCCGGAGCTGCCGGAAGG
TCTGCGCAGGCGCGGATGATGGGCCGTGTCAGGCCGCTTGAAGCTGCAGGCCCTGCAGCT
GCGCGGCACCGATACCGAACATGCGGCGCAGGCTGCGCGACAGATGGGCCAGATCGGCGA
ATCCAGCGGCATGCGCACTGTCGGTCAGGGTGTGCCCGCGCAGATGATGCATGAGTGCGC
GGCGCAGCCGCTGCCACAGCACCCAGCCGCGCAGGGTCACCGCCAGATCAGACTGGAAAC
GCCGGTGCAGCTGGCTGGTCGACAGGTGCGCCGCCCCGGCGATATCGGCGGCCGGCACCG
GGCCGGGCAGGTGCTGGGCGATACGGGCCAATGCCGCCTGCACGCGGCGGTCCAGCGGTT
GCGGGCGGCTCAGCCGTGGCAGCCAGCCGTGCAGTTCCAGCGCGTTGCCCGGCAGTGCGT
GCAGGTATTGCTGGATCTGTGCGGGATTGGCATGCGTCGGCTCAAGAAACACCGTGCAGC
CTGCTTCTGGCGCTAACAGGATCGCGTGCGGCTGGAATGATGGCAGCCACAGTCGCTGGC
CTTGCTGCTGCACGCCATCGACCTCGACCTGCCAGGCTGCGCCGTCGCTGAGCAGCAGTT
GATGGGCGTAGTGCGCGTGCGCGGCGCTGTCACCGGCATGACCCTGCAGCACGGCCACGT
GAGCATCCAGCAGCAACGTGCCATTCCAGGGCAGGGTGGGGGAGGACATTGAGGGATTGT
AGATCCATGCCATGCGTGGATGAATCTCAATCGAAATCGATTATTTCGACAGACGGATTG
CACGGCGTCAACGCAACCGGCCCTACCCCGCCAACCCACAGGAAGCCCGCTTTTGCTTCG
GCTGTTGCTTCTGAGGTTGCCTACCGCGGGTGCCGGGCGCTGCCCGGCCGTGCGCCCCCT
CAGCGCCCGTTCGGATCCGGCCGGTGATGCACGTATTCAACCACGGTGCCATCGGGATGC
ACCGCGTTGAACGCCGCCCCGGTCGGGACTACCTGCAGCGGGAAGATGATCTCGGCGCCG
GCGGCGACCAGTTTGTCGTGATAGGGCCGAACATCATCGACCAGCAGTGTCCCCGTGGTC
GAGGTGAACGGGGCCAGTGCCGCCTGGCTGCCTTCGATCAGCAGGAAGGCGCCGACCATC
GCCAGGCGCAGCCCGGCTTCCGGGAACGGGAACCCCGCATCGGCTACCACGCCCTGCAAC
TGCTCGTAGAACGCCACGCTGCGCTCCAGCTCGCCCGGGGCCACGAACACCCGGATCAGC
ACGCGCGGCGGGCGCTGGCTGGAGGTGTCACAGCGGTCGCGCCAGAGATGATCGAAGTCG
CGATGTACGGTCATGGGCTCGATTCGTGGCCAGGGATCTCCATTATCAGCAGCCTCGCGC
GGCGCGCTGATGACCGCCAGTGATGGCCTGATAACCATTGGCCGGGTTGCCCCTGTGACT
TAGGTCCTGTTGACAGGTGTGAACGCCCTCGCACAATCTTCACAGGATTGGGTCGCCCTG
CGCGGCCCGGGCAGGCAGGTTGTCACGCCGGGAGGAGGGTCCCGCGCGCAGACCGGCCCG
TCCATCGGCCTGCGGGGCGTTGCCTGGCAACCCCTGCGCGGCATGAACGCTGCACCCTTC
GGCGGCACTTTCCCTGGACCGATTGCCTTGGCAACGGAATTACGCCTGCCGATGAAAACG
TTTACAAAACCGCTTGCACTGTCTCTGGCCCTGTCTGCCGCACTGGCCGCTCCGGCCTGG
GCCGACCCGGCCGCGTTCACTGTGCTGACCCTGGAACAGGCGCCCCACGCCGAGGCGATG
CCGGCGCTGGCCGCGCAACTGAAGAGCCTGAAGGTGGACGCGGTGAGCGTGCGCCAGGTG
CAGCGCGGCATCGGCCAGGTCGATCCGCTGCAGGTGCTGGCCGATGGCCTGGGCTACGAG
TACCGCTTCATTGCCGCCGGCAAGGACGATGGCCAGACCCAGCGCGGCCAGGCTGTTCTG
ACCCGGCTGCCGATCGCCGCTGAATCCGGCCCCGACCAGCCGGGCCTGAACTACCTGCGC
CTGGACGATGGCCGCCACACTGTGGCGGTCTATACCGATGCCGGTGCAGGTGCGGCGCAG
CTGCCGGCGCTGGTCACCCGTTCGCGGCTGGGTGCACCGGCGGTGCTGCTCGGCGCGGTG
GCCGGTGAATCGGCCAAGGCCGCAGGCTTCGATCCGGCGCGTGTGGCGCTGGAAGCCGAT
GCCAGCTATTTCAGCGACGGCTTCCAGGCCGCCAGCAGCGCGCCGTTCAAGGTGGAAGGC
AGCACGCTGCGTGCCACCCTGCTGACCCTGGCCTATGCCGCCGACAAGCACGGCGACACG
CCGTGGATGGACACCACGCTCAACGCCGATGCGCGCGCTGCGCTGCTGCTGAAGGCGATG
ACCGAGGATGAGAAGTTCCAGATGCTGCACAGCTACTTCGGGCTGGGCAAGGACGGCGGC
CCGCTGCCGGAAGGTGCGGTCGGTTCGGCCGGCTTCGTGCCGGGCGTACCGCGGCTGGGC
ATCCCGTCGCAGCAGTCGGCCGATGCCGGTGTCGGCGTGACCAATCCGGGGGGCATCCGC
CCGGGCGACTTCGCCACGGCGATGCCATCGGGCCCGTCCACCGCAGCGAGCTGGAACCGC
GAAGTTGCCTTCGCCGGTGGCGCCACGATGGGCCGCGAGGCGTGGCAGCAGCGCTTCAAT
ATCCTGCTGTCGGGCAGCGTCAACCTGCAGCGTGACCCGCGCAACGGCCGCAACTTCGAG
TACGCCGGCGAAGACCCGCTGCTGGCCGGCTCGATGGTTGGCGCGCTGATCCAGGGCGTG
CAGAGCCAGCACGTGATCTCCTCGATGAAGCACTTCGCGCTGAACGACATGGAGACCCGT
CGCAACTTCCACGACGTGCGCATTGGCGAACAGGCCATGCACGAGTCGGACCTGTTGGCC
TTCGAGATCGCGCTGGATGCCGGTCGCCCGGGCGTGGCGATGTGCTCGTACAACAAGATC
AACGGCACCTACGGCTGCGAGAACGGCTACCTGATGAACCAGGTGCTGAAGCAGGAATGG
AAGTTCCCCGGTTTCGTGATGTCCGACTGGGGTGGCGTGCACAGTGGCTCGAAGGCTGCG
CTGGCCGGCCTGGACCAGCAGTCGGCCGGTGAGGTGTTCGACGCGGCGGTGTTCTTCGAT
GAACCGCTGCGCCTGGCCGTGCATGGCGGCGTGGTGCCGCAGGCGCGCCTGAACGACATG
GTGGCGCGCATCCTGCGCACGATGTTCCTGCATGGCAACTTCGACAACCCGCCGCAGCAC
CAGAAGGTGGATGCCGAGGCCGGCTTCGCCGTTGCCCAGCGCACGGTGGAGGAGGGCAGC
GTGCTGCTGCGCAATGAGGGCAACCTGTTGCCGCTGGCCGACAGCGTGAAGCGCATCGTC
ATCATCGGCGGCCATGCCGACAAGGGCGTGATCGGTGGCGGTGGTTCATCGATGGTGGGC
GTGACCGCCAAGGGCACCAACGCGGTGCCCGGCGTGATGCCGACCACCTGGCCGGGCCCG
GTGATCTTCCATCCGTCCTCGCCGCTGGAATCGCTGCGTGCGGCGCGCCCGGACACGACT
ATCACGTATGTCGATGGCACCAACGCCGCTGCTGCGGCCAAGGCGGCCGCGCAGGCGGAT
GTGGCAATCGTGTTTGCCACGCAGTGGGCTGCCGAATCGGTGGACCTGCCGGACATGCAG
CTGCCGGACAACCAGGATGCCCTGATCTCGGCAGTGGCCAAGGCCAACCCGAAGACCGTG
CTGGTGCTGGAAACCAACGGCCCGGTGCGCACACCGTGGCTGGCGCAGGTGCCGGCGATG
CTGCAGGCCTGGTACCCGGGCATCCGCGGTGGCGAAGGCATTGCCGCACTGCTGACCGGC
CAGGTCAATCCGTCCGGCCGCCTGCCGGTGACCTGGGTGACGGACGAATCGCAGCTGCCG
CGCCCGCACATCGACGGCCTCGGCTTCAAGCCGGCCAAGCCGTTCGGTGATGTGTTCGAT
TTCGATATCGAAGGCGCCAACGTCGGCTACAAGTGGATGGCGGCCAAGGGCCTGACCCCG
ACCTTCGCCTTTGGCCATGGCCTGTCCTACACCTCGTTCGCCTATGACAACCTGAAGGTG
AGCGTGGAAGGTTCGCGCCTGGTCGCCAGCGTCGACATCCGCAACACCGGCAAGCGCGCC
GGTGCCGACGTGGCCCAGCTGTACCTGAAGCTGCCGGCCGGCAGCACCACGCCGATCCGC
CTGATCGGCTATGACAAGGTGACCCTGCAGCCGGGCGAACAGCGCCGCATCCGCATCGAA
GCCGAGCCGAAGACGCTGGCCCACTACGATGCACAGGCGCGCCAGTGGAAGATCGACGGT
GGCACCTACCAGGTGCAGCTGTCGCGCAACGCCGCCGAGCCGCTGCAGACGGTGGACGTG
CAGCTGGTGGAGCAGGTGCTGCGCTGAGGCTTGAAGGCACGGCCCGCAAGGGCCGTGCCT
GAAAAAGGGGACGGAGGGGATTAAGTCGTTTATGCATAAACGACTTAATCCCCTCCGTCC
CCTTTTCATATGGCGAACCACCCGCGCAGGAAATCGATCAGCTGCCGCACCTTCGGCGAG
GGCTGCGTGCTGTGCGGGTAGACCGCGTACACGCTCTGCTGCGGGAAGCGGTGCTGGCGC
AGCACCGGGCGCAGGCGGTCCTGGGCCAGGTCGTCCTCGATCAGCCAGCGTGGCAGCACA
GTGACCCCGGCGCCGGCCACGGCGAAGGCGCGCAGGCTGCTGGCACCATCCACGCGCACC
ACTGCATTGCCCGGGTTGGTGGCAAACAAGGCATCGCTGCCGTCGGGCGCGACCACCGGC
ACGTCGGCCAGGCGCGGGTAACCCAGGCGGGGCAGGGTGCCCAGTTGCACGGGGTCGTTG
GCCGCATCGGCAGAGGGCAGGCGTGCCAGCAGTGACGGAGCCGCCACCGCGCACAGCGGG
TGCCATTCCAGTTCACTGGCATGCAGGCCCGAATCGGGCAGACGGCCGAGACGGATCGCC
AGGTCGAAGCGCTCGGGAATCAGGTCTGCCGGCGCGGGAGACGTGGACAGGTGCAGCTGC
AGGGCCGGATGCCGCGCACGGAAGGCTTCCAGTGCGGGAATCAGGCGAAGCTGCGCGTAC
TCTGGGGTGGTGGTCAGGCGCAGCACACCCTGCAGCTGGTGCTGGTCGCGCCGCGCGGCA
TCGATTGCCGCCTGCGCGGCATCCAGCGCCTGTACGCAGTGCTGCAGGAACTGTTCGCCA
GCGTCGGTCAGGGCCAGGTGGCGGGTACTGCGCAGCAGCAGGGTCACGCCCAGCTCCTGC
TCCAGCCGCTTCAGGTTGAAGCTGACCACCGCACGACTCAGGCCGAGCCGATCGGCCGCT
GCGGTCAGGCTGCCGGCCTCGACCACGGCACGGAAGATATCGAAGCGATCGAGGCTGACC
ATGGCGATTCATTGTCAAAACAGATTTGACAGTGTTGCAGGTGTTGTCGTGTTTTTCCAA
CAAAGCCCGGACGGCATGCTGGACGCTTCCTTGCTGGAGCGCCGCCGATGCCGTCCCCCC
GCCTGCGCCATGAGGCGATCTTCCTGCTGGTGTTCGCCCTGGATCTGGTCAACATGTTCA
TCGCCACGGTGGCCTATCCGGCACTGGCAGCGGAACTGCACGCTGATGTCGGTACCCTGG
CCTGGGTGGGCACCGCCTACATGCTGGGCCTGAGCGTGGTGATTCCGCTGGCGCCCTGGT
TGGCCGCGCGCTGTGGTGAGCGTCGCCTGCTGCTGGTGGCGTTGCTGTTGTTCGCGGTTG
CCGCTGTGCTGGCCGGCGCCGCACCGGGTATCGGCTGGCTGCTGGGCTGGCGCCTGCTTC
AGGGGCTGGCCGGCGGCCTGCTGATTCCGGTGGCACAGGCGGCAGCGTACCGACAGTGCA
CGCCGGACCAGCGTGGCGCGCTGACCCGCCGCATCCTGCTGGTGGCGCTGCTGGTGCCCG
CACTGGCGCCGGCGCTGGGCGGGTTGCTGGTGCAGTGGTTGTCCTGGCGCGGCGTGCTCT
GGGCCAGCCTGCCGTTGGCGGTGGTGGCGATCAGCCTGGTGCTGGCCTGGATGCCGGCCG
ATGGCGCGCGCAGTGCGCCGCGCCTGCAGGCCTATGCGCTGTCCACCGCGATGCTGGCGC
TGGGCGCGCTGCTGCTGGCGTTGACCTGGCTGGGTGAACCCGGCCATCGGGCCGCCGGTG
CCGTACTGCTGTTGATCGCAATGCTGTTGGCGGCGGCCCACCTGCGGCATGCACGGCAGC
AGGCGCAGCCCCTGCTGCGCTGGTCGCTGCTGTCCCATCGGAGCCTGCGCCTGGCGATGC
TGGTCTATCTGGCAGTGCCCGGTGTGTTCATCGGCAGCCAGCTGGTCAGTACCCTGCAGC
TGCACCAGGCCGGTTACAGCGCGGCACGCATCGGCGCGTTGATGCTGCCCTGGGCGCTGG
CCTCGGCCATTGCGATCACGGCCAGCAAGCGCCTGCTGGCGCGCTTCGGCCCGGCCACGG
TACTGCGAACGGGCATGCTCCTGCAGGCCAGCGGCCTGCTGTTGATGGCGCTGCTGCCGC
AGCCGGCCTTCGCGTTGGCCGGGCTGCTGTTCGCGCTGATGGGCGCCGGCGGCAGCCTGT
GCAGCAGCACCGCGCAGACGCTGGCCTTCCATGGGGTCGAGGGCGAAGCATTGGGCGATG
CCAGTGCACTCTGGAACCTCAACCGCCAGCTCAGCTTCTGCCTGGGCACCGCGGCCATCG
CGCTGCTGCTGGCATTGGCCATGCAATGGCTGCCGGCCCACGCCACCGGCATGGCGCTGG
GTCTGGCCGCGGTACTGACCCTGCTGCCGATGGCGCTGCTGCGCCGGCCGCAGTTGCTCA
CCCTTTCGCAACCGGAGAACATCTGATGGATACCACCGCAGAACATGAAATCCACCACCT
GCACGACAAGCTGCAGGCCTGGTTCCGTGCCGATGTCGGCGCCGATGCGCTGGAGGATCT
GATGGCGCACTTCAGCGCGGACTTCAGCATGGTCGGCATCGCGGGTCGCCGATTGGATCG
GCAAGCCGTGCAGGCGTTGTTCGCGGGCGGTCACGGGGCGCGCCCCGGGCTGCGGATTTC
CATCGACGCCGTGCACGCGGTGGAAGCGCCTTCACCGCTGGCGGTGCTGCGCTATCGCGA
AGGGCATTCGCTCGATGGCGGCACGCCTGCATGGCGGGAGTCACTGGCGGTGCTGCGGCA
GGAAACCGGGCGCTGGCGCTGGCTGGCCTTGCATGAAGTGCCGGTAGCCTGACCGGTAGT
GCCGGCGAGCGCAGCGGCAACGCAGGCACATGTGCCATCAGTCCTGCCTGCATCCACCGC
AGAATGCAAAGCCCGCACACACTTCATGGCTCGGGGCAGGAGTAGGCTTGGAGCTTTCCT
GCCGGGAGGGGTTGTCCATGCGTGTGCGTGCCGTCGCTGTAGCCATTGCCCTTTGCCTGT
CCAGCGCCGTGCTGGCCGCCGATACCCCGCCGATGACCCCGGACATCAGCGGCAAGCCCT
TCGTTGCCCCCGATGTCGGTCGTGACTACGACAAGCGCGTGGTGATGGTGCCGATGCGTG
ATGGCACCAAGCTGTATACGGTGATCGTGGTGCCCAAGGGTGCCCGCAATGCCCCGATCC
TGCTGACCCGCACCCCCTACGACGCTGCTGGCCGTGCCAACCGCAGTGACTCGCCGCGCA
TGCGCGACCTGCTGCCACAGGGCGACGAGGTGTTCGTCGACGGCGGCTACATCCGCGTGT
TCCAGGACATCCGTGGCAAGTACGGCTCCGAAGGCGATTACGTGATGACCCGGCCGCTGC
GCGGGCCGTTGAACAACACCAAGGTGGATCACTCAACCGACGCCTGGGACACCATCGACT
GGCTGGTGAAGAACGTGCCGGAGAGTAACGGCAAGGTCGGCATGCTCGGCTCGTCGTACG
AGGGTTTCACCGTGGTGATGGCGCTGACCGACCCGCACCCGGCACTGAAGGTGGCCGCGC
CGCAGAGCCCGATGGTCGATGGCTGGATGGGTGACGACTGGCTCAACTACGGTGCGTTCC
GCCAGGTCAACTTCAACTATTTCGCAATGCAGACCGAGAAGCGCGGCAAGGGCACGCCGC
TGCCCAGCCTCGGCTATGACGACTACAGCACCTTCCTGCGCCTCGGTTCGGCCGGTGACT
ACGCGCGTTTCACCGGCGTGGACCAGCTGACCTGGTGGAAGAAGCTGGTCGAGCACCCGG
CCTATGATGGCTTCTGGCAGGGCCAGGCGCTGGACGCGGTGATGGCCAAGACACCGTTGA
AGGTGCCGACCATGTGGCTGCAGGGCCTGTGGGACCAGGAAGACATGTGGGGTGCCAACC
ACGCCTACCAGGCGATGGAAGGGCGCGACAGCGGCAACAACCGCAACTATCTGGTGATGG
GCCCGTGGCGGCACAGCCAGGTGAACTACGGCGGCAGCGAGCTGGGTGCGCTGAAGTTCG
ATGGCGATACCGCGCTACAGTTCCGTCGCGATGTGCTCAAGCCGTTCTTCGACCAGTACC
TGGTGGATGGCGCGCCGAAGGCCGATACGCCGCCGGTGCTGATCTACAACACCGGCGAAA
ACCACTGGGACCGCCTGAAGGGTTGGCCGCGCAGCTGCGACAAGGGCTGTGCCGCCAGCA
GCAAGCCGCTGTACCTGCGCGCCGGCGGCAAGCTGGCGTTCCAGGCACCGGCGGCGGGCG
AGGGGGACTTCGAGGAATACGTGTCCGACCCGGCCAAGCCGGTACCGTTCGTGCCGCGCC
CGGTCCGCTTCGGCGACCGCGACATGTGGACCACCTGGCTGGTCAAGGACCAGCGATTCG
TTGATGGCCGCCCGGACGTGCTGACCTTCATCACCGAACCGCTGACCGCGCCGCTGCGCA
TTGGCGGCGCGCCGGTGGTGCACCTGCAGGCTTCGACCAGTGGCACCGACAGCGACTGGG
TGGTGAAGCTGATCGACGTGTATCCGGACCAGGAAGCGTCGACGCCGGAGATGGGTGGCT
ACGAGCTGCCGGTGTCGCTGGCGATCTTCCGTGGCCGTTACCGCGAAAGCTTCAGCGATC
CGAAGCCGCTGGCCGCCAACCAGGTGCTGCCGTACCGCTTCGACCTGCCCAACGCCAACC
ACACCTTCCAGAAGGGCCATCGGGTGATGGTGCAGGTGCAGTCCAGCCTGTTCCCCCTGT
ATGACCGCAATCCGCAGACCTACGTGCCGAACATCTACCTGGCCAAGCCGGGCGATTACC
AGAAGGCCACGCAGCGGGTCTGGCACAGCGCAGCGCAGGCCAGTTACATCGATCTGCCGG
TGTATTGAGGTTGATGAGGTACGCCGGGTGCGCGATGCCCGGCGGCGGTAGTGCCGGCCG
CTGGCCGGCATCGGCGACGGTGCAGGACCGTGTCGACCCAGGTCGACACCTGCCAGGGCT
GAACCATGGCATGTCGAATCAGGCGGCTTTGGTAGTGCCGGCCGCAGGCCGGCATCCGCG
ACGGCGCGAGAGCATGTCGACCAAGGTCGACACCTACCGGGGCTGAGTCATGGCATGTCG
AATCAGGCGGCTTTGGTAGTGCCGGCCGCTGACCGGCTACCGCGACGATGCAGGAGCGTG
TCGACCAAGGTCGACACCTGCCAGGGCTGAGCCATGGCATGTCGAATCAGGCGGCTTTGG
TAGTGCCGGCCGCTGGCCGGCATCCACGACGGCGCGAGAGCATGTCGACCAAGGTCGACA
CCTACCGGGGCTGAGCCATGGCATGTCGAATCAGGCGGCTTTGGTAGTGCCGGCCGCTGG
CCGGCTACCGCGACGATGCAGGAGCGTGTGGACCAAGGTCGACACCTGCCAGGGCTGAGC
CATGGCATGTCGAATCAGGCGGCTTTGGTAGTGCCGGCCGCTGGCCGGTATCCGCGACGG
TGCAGGAGCATGTCGACCAAGGTCGACACCTACCGGAGCGGGGATCCTCACCCCACCTTC
GAGGGGCCCGTACGCCAGCGGCTGGGGACCAGGCCGAAGCGCTTGCGGAACGCGGCGGCG
AAGTTGCTGGGGTGGCGGTAGCCGCTGGCGGCGGCGGCCTGCTCAACCGTCCATCCGTTT
TCGCGCAGGCCCTGTTCGGCATGGCGCATGCGCTGTTCATGCAGGTAGTCGAACACCGAA
CTTCCATACTGCTGGGCAAAATGGCGGCGCAATGAGCTGGGGCTCATGCAGGCCAGCCGG
GCCAGCTCGACCAGGCTGTGTGCATGGCTGGGGTCGTCATGCAGGTAACTGCGTACCCGT
TCCAGGCGCTCGCGCTGGCCGGCACGCAGCGTGCGCACCGGGTCGGTCTGCAGATCCTCG
GCCTGCAGGCCGAGGGCCAGCAGCTGCAATGCCACGCCTTCGCGCCACAGCGCGTCGATG
CCGTCCTGCCACGGGCTGTCGAACAACTGGCCCAGCACCGGCAGCATGGCGTGGGGAATG
GCCCAGTGGCGGCATTCCAGGTGCGTGCCAAGCGCTTTTTCCAACTGTGGCATCTGGAAA
ACATCCGCGTCGATGCCACCCGGCACGATCACGCTGACCCCGCGCAGGCGCGTTTCGCCG
GGGTGCGCGCCGGTCATCTCGATCTGGTCGCGATGGTGGGCGGTCATCGCGGTGCCGGCA
CGCAGGGTGAAACTTCCGCGTCGCGGGATACGCACGTCGACCTGACCCTGCAGCATCACG
CGGATGGCGAGCCCGGGCCGCTGTTGCGTGGTCGCCACATAGGGGAACCGGTTATGCACG
TCGGAGGCGATCAGGCTCATGCCACCGCGCATGAACTGTTCGTTGACTTCGCCGCGGCCG
GCCCACTGGTCGTCACGCAGGTGTTCCGGATCAGCGCGGTAATCGAAGCCGTGGCGTTGG
CCGAAGCGGCGGTAATCGGCAAAGGTGAAGTATCGGGACATCGCTCGGCACGTACAGGAG
GGGGAGGCGCTGGCGCCATGAGCCCATGTGCTGCCCCGCGTAGCGGGCAGCCTGGAAGGC
CGGAAAACGCCAGGTTGGAAGGAATGTGTCGAAGAAACTGGAAACGTTTCCCATTGTCGC
TGCGAATCATTCGCAGGGGATTTGAATACGGTCAAACCGATTGGTCATTACGGCCAAGTT
GAACGGAGTGCCGGACATACGCCAGCGTTTTGCCGCTATATCCGTACTTGATTCCCTACA
TGAACTTCGGTTGAGGTTTCATTGCTGGAACGATCATCCGCGGACAGGCTGTTGGTCTGC
TCGTCACAGCGGCCGGCGTAAGGTGATGGATTGGCGGCCGCGCGCCGCATCGCTACCCCC
ACCGATGGAGAATGCAGATGATTGATTACCAGCTGACCGGCAAGACCGCGATCGTGACCG
GCGGCGTGTCGGGCATCGGCCTGGCCGTGGCACAGACGCTGGCCGCATCCGGTGCCCGTA
TTTCGGTCTGGGACCTCAAGCAGGATGCGGTGGATGCCACCGTGGCGCAGTTGCGCAGCA
CCGGCGCACAGGCCATCGGCATCGCGCTGGACGTCACCGACGATGCAGCGGTGGAGGCGG
CGGTGCAGCGCACGGTCAAGGAACTTGACGGCCTGCATGTGGCGGTCAACAACGCCGGTA
TCGGCGGGCCGGCGGCCAGCAGCGGCGACTATCCGATCGAGGGCTGGCAGCGGGTCATCG
ACGTCAACCTCACCAGTGTGTTCCTGTGCCAGCGTGCGCAGATCCAGGCAATGCGGGCCG
CTGGAACCGGCGGCAGCATCATCAACATGGCCTCGATCCTGGGCCAGGTGGGCTATGCCG
GTTCCACCGCTTATGCGGCGGCCAAGCACGGCGTGGTCGGGCTGACCCAGACCGCCGCGT
GGGAACATGCGGCCGACGGCATCCGTGTCAACGCGGTGGGTCCGGGTTTCATCAGCACGC
CGCTGCTGGAGAAGATGGACCCGAAGGTGCGCGCCACGCTGGAAGGACGGCACGCGCTGA
AGCGGCTGGGCACGGCCGAGGAAGTGGCGGCATTGGTGGCCTGGTTGGCCAGCGACGACG
CCTCGTTTGCGACCGGCGCGTACTATGCCATCGATGGTGGCTACCTGGCGCAGTGATGCG
TTGAACGCAGGGTGCGGTGCCGCCGGGTGTCGCCCGGCGCTACCGGGTGAACGGACTGTG
GCGTGGCCTTCACCTCTGTGCCACGGGGGCCACGCGACGCTCCGGGAAAACCCCGGAGCT
TGACCATGGAACTCACCCAGGATGTCTCGATCCTGCTGCGCGTAGCTGCAGCGATGCTGT
TCGGCGGCGTGCTGGGCGTCGAGCGCGAGATGGGCAAGCACGCCGCTGGCCTGCGTACGC
ACATGCTGATCGCGGGGGCCGCTGCGCTGATCGTCGGCCTCGGCGACTCGGTGGCCGAGC
ATTTCCAGCAGGAGCGCTACCGCGACCTGCTGCAGGTCGATCCGGTGCGCCTGATCGAAG
CGGTGGTGGCCTGTGTCGGCTTCGTTGCCGCTGGCACCATCCTGCGTGGGTCACGCGAGG
ACCAAGTCAGCGGCCTGACCACGGCCAGCTCGCTGATCATGGCAGCGGCCATCGGGATTG
CGGTGGGGATCAGCAAGTACGTGATCGCCATCGGGGTGAGCGTGCTCTGCGTGCTGGTGC
TGGCGGTGATGCGGCGGCTGGAGAAACGGATCTCGTAGGGAATCTCGAATTGCCGGCCAG
CGGCCGGCACTACCATGCGGACTGAATGGTCGGACCAATATGGCATATAGCCCTATGGTC
TAATAGGTTCCTCGCCGGAGTGGCGGTTAAATCCGCTGCAAGTGGTCTGATCGAAATCAT
TATTGGTACGACCAATAATCGACAGCCATGGCGACCCACCGCCTGCGGTGGAGCACATCC
CGCCCCAGTCGAGAGCCTTCATGCAGCCCTGGCAACACCTGTACGACCCCGCCGGCAACC
TGTGGTTGTCCAGCCTGATCGCGCTGCTGCCGATCGCGTTCTTCTTCGTTGCCCTTGCGG
TGCTGCGCATGAAGGGCTGGCTGGCCGGCACCATCACCGTGGCCATCGCGCTTGGCGTGG
CCCTGTTGTTCTACCGCATGCCGTTGAGCCAGGCGCTGGGCGCGGCCGGTTTCGGCTTCG
TCTACGGCCTGTGGCCGATCGCCTGGATCATCATCGGCGCGGTGTTCCTCTACAAGGTCT
CGGTCAAGACCGGTCAGTTCGACATCATCCGCGCTTCAATCCTGTCGGTGACCGAAGACC
AGCGCCTGCAGATGCTGATGGTCGGTTTCGCGTTTGGTGCCTTCCTGGAAGGCGCGGCCG
GCTTCGGTGCGCCGGTGGCGATCACGGCGGCGCTGCTGGTCGGGCTGGGCTTCAAGCCGC
TGTATGCCGCCGGCCTGTGCCTGATCGTCAACACTGCGCCGGTGGCGTTCGGTGCGATGG
GCATTCCGATCATCGTGGCCGGGCAGGTCACCGGCCTGGATGCATTCGAGATCGGCCAGA
TGGCCGGCCGCCAGCTGCCGTTCCTGACTGTGATCGTGCTGTTCTGGATCATGGCCATCA
TGGATGGCTGGCGTGGCATCAGGGAAACCTGGCCGGCGGTGCTGGTGGCCGGTGGCTCGT
TCGCCATCGCGCAGTACCTCACCTCGAACTTCATCGGCCCGGAGCTGCCGGACATCACCG
CCTCGCTGGCGTCGCTGGTGTGCCTGACCCTGTTCCTGCGCCGCTGGAAGCCGGCACGGA
TCTTCCGCTTCGATACCGAAACCAGCGCCGAGGCGGCCGCGCAGGCACTGGAGGCACCAC
GCTACAGCGTCGGCCAGATCGCCAAGGCGTGGTCGCCGTTCCTGATCCTCACCGCGATGG
TCACGCTGTGGAGCATCAAGCCGTTCAAGTCGCTGTTCGCGGCAGGCGGCCCGTTGGAAG
GCTGGGTGCTCAAGCTCCCGGTGCCGGGCCTGGACCAGAGGGTGCAGAAGATGCCGCCGA
TCGTCGACGCGCCGCTCAGCTATGAGGCGATCTACAAATTCGACTGGTTCTCGGCCACCG
GCACCGCGATCTTCCTTGCGGCGGTGATCGCGATCATCGCACTGCGCATGCCGGCCCGCT
CGGCGCTGCAGACCTTCGGCGAAACCGTGCGTGAGCTGCGCATGCCGATCTACTCGATCG
GCATGGTGCTCGCCTTCGCCTTCATCGCCAACTACTCGGGCCTGTCGGCAACACTGGCGC
TGGCACTGGCACACACTGGCGATGCGTTCCCGTTCTTCTCGCCGTTCCTGGGCTGGCTGG
GCGTGTTCCTGACCGGTTCGGATACCTCGTCCAATGCGCTGTTCTCGGCGCTGCAGGCCA
CCACCGCGCAGCAGATCGGCGTATCCGACGTGCTGCTGGTGGCGGCCAACACCACCGGCG
GCGTTACCGGCAAGATGATCTCGCCGCAGTCGATCGCCATTGCCTGCGCGGCGGTCGGCC
TGGCCGGCAAGGAGTCGGACCTGTTCCGCTTTACCGTCAAGCACAGCCTGATTTTCACCA
CGATGGTCGGCCTGATCACCCTGGCCCAGGCCTACTGGCTGACCTGGATGATTCCCTGAG
CCATGCATGGCTGGCCGACCACCCGCTGTGCGCTTCGGGCCACAATGGCGCCATGAGCAC
GCAACGTATTTCGGACAGGGTGGCCGCGCAGCTGCGCGGCCTGGTGCAGGAACAGCGGCT
GCGGCCGGGCGACCGGTTGCCCGCCGAGCGCACCCTGGCGGTGCAGCTGGGGGTCTCGCG
CACCGCGCTGCGCGAGGCGATCGCGCAGCTGGCCAGCCAGGGCCTGCTGACCGCACGCAT
CGGTGGCGGCACTTACGTGGCCGAACCGGCGGCGCGCGCGCGGCAGGCGCTGGATGAACC
GCTGGCGCCGTACCTGCCGCTGTTCCAGGGCGACCCGGAATACCGTTTTGACGTGCTGGA
GATCCGCCACGCGCTGGAAGGTGCCACTGCCTGGCATGCGGCGCTGCGAGCCACCGATGA
GGACCGTATGCGCATCGCGCAGGCCTTCCAGACCATGATGGACGCGCACGGCAAGGACGA
CCCCACCGGTGAAGCAGAGGCTGACGCGGCCTTCCACCTGTCCATCGCCGAGGCCTCCCA
CAACCTGGTGCTGCTGCAGGTGATGCGCGGCCTGTTCGAACTGCTGCAGACCAACATCTC
GCAGAGCCGCGAGAAGCTCTACACCTCGGCGAGGACCTTCTCGCCCCTGTCCGACCAGCA
CCGCGAAATGATGGATGCGGTGCTGGCCGGCGACCCCGAACGCGCGCGCGCCGCCGCGCA
TGCCCACCTCGAGTTCGTGCACACCACGCTGCGCACGCTCGATGACAACGAAGCCCGGCG
TGCGCGGGCCTCGCGCCTGCCTTCCCCACACGGTTGACCCCATGATCATCTCCGCCTCCA
CCGATTACCGTGCCGCAGCGCAACGCCGGCTGCCGCCGTTCCTGTTCCACTACATCGATG
GCGGCGCGTATGCCGAGCACACGCTGAAGCGCAACGTTTCCGACCTGTCCGACATCGCGC
TGCGCCAGCGCATCCTGCGCAACATGTCCGACCTGAGCCTGGAAACCGAGCTGTTCGGCG
AAACGCTGGCAATGCCGGTGGCGCTGGCGCCGGTCGGCCTGACCGGCATGTATGCCCGCC
GCGGTGAAGTGCAGGCGGCGCGCGCGGCCGACAGCCGGGGCATCCCGTTCACCCTGTCCA
CCGTATCGGTGTGCCCGATCGAGGAAGTGGCACCGGCCATCCAGCGGCCGATGTGGTTCC
AGCTGTACGTGCTGCGCGACCGTGGCTTCATGCGCAATGCGCTGGAGCGGGCACAGGCCG
CCGGCGTGACCACGCTGGTGTTCACCGTGGACATGCCGGTGCCGGGCGCGCGCTACCGTG
ATGCACACTCCGGCATGAGCGGCCCGAATGCCTCGCTGCGCCGCATCGGCCAGGCCGTCA
CCCATCCGCACTGGGCGTGGGACGTCGGCCTGTTCGGCCGTCCGCATGACCTGGGCAACA
TCTCCACCTACCGCGGCAACCCGACCGGGCTGGAGGATTACATCGGCTGGCTGGGCAGCA
ACTTCGATCCGTCCATTTCGTGGAAGGACCTGGAGTGGATCCGCGAGTTCTGGAAGGGCC
CGATGGTGATCAAGGGCATCCTCGACCCGGATGATGCGCGCGATGCGGTCAGGTTCGGTG
CCGATGGCATCGTGGTTTCCAACCACGGTGGTCGCCAGCTGGATGGCGTGCTGTCTACCG
CACGTGCATTGCCGGCCATCGCCGATGCGGTGCAGGGCGACCTGAAGATCCTCGCCGATT
CGGGCATCCGTACCGGCCTGGACGTGGTGCGCATGCTGGCGCTGGGGGCCGATACCGTGC
TGCTGGGGCGCGCCTTCGTCTATGCGCTGGCCGCGCAGGGCGAGGCCGGCGTGGCCAACC
TGCTGGACCTGATCGCCAAGGAGATGCGCGTGGCGATGACACTGACCGGCGCGCGCCGCA
TCGCCGACATCGGGCGCGATTCGCTGGTCAACCTGCCATGAGTGGCCATGACGCCGTGCT
GGCGCAGTTGCGCGACGCGGTCGGCAGCCGCCATGTGTTGACCGGCGACAAGGCCACGCG
CCGCTTCCGTCGTGGCTACCGCTTCGGCGATGGCCCGGTGCTGGCGGTGGTGCGCCCAGG
TACCTTGCTGGAACTGTGGTATGTGCTGCAGGCAGCGGTGCAGGGCGGAGCGGCGATCAT
CCTGCAGGCGGCCAATACCGGCCTGACCGGTGGCTCGACCCCGGATGGGGACGACTATGG
GCGCCCGATCGTGCTGGTCAGCACGCTGCGCCTGACCGGCATCCAGCTGTTGAACGAGGG
CCGCCAGGTGCTGTGCCTGCCCGGCGCCACGCTCGACCGCCTGGAGCAGACCCTGGCACC
GCTGGGCCGCGAACCGCATTCGGTGATCGGCTCCTCCTGCATCGGCGCCTCGGTGTTGGG
CGGCATCTGCAACAACTCCGGCGGCGCGCTGGTGCGCCGTGGCCCGGCCTATACCGAGCT
GGCGCTGTATGCGCAGGTCGATGCGCAGGGCCAGTTGCAGCTGGTCAACCACCTCGGCAT
CGCGCTGGGTGATACGCCCGAGCAGATCCTGCAGCGCCTGCAGGCCGGTGACTATGCCGC
TGAGGACGTGGGTGACGGCGATGGCCGCGCCGCGTCTGATCCACGCTACGCCGAGGAAGT
GCGCCGGGTCGATGCCGATACGCCGGCACGCTTCAACGCCGACCCCAGCCGCCACTTCGA
AGCGGCCGGTTCGGCCGGCAAGCTGGCGGTGTTCGCGGTGCGCCTGGATACCTTCGAAAA
GGAGCCCGCTGAGGTCTTCTACATCGGCAGCAACCGCACCGACAGCCTCACTACGATCCG
GCGCCAGCTGCTGACCGGCTTCGAGCGCCTGCCGATTGCCGGCGAGTACATCCACCGCGA
TGCCTATGACATCGGCGAGCGCTACGGCAAGGACAGCTTCCTGTTGATCGACCGCCTCGG
CACTTCCCGTGTGCCCGCCGCGTTCGCATTGAAGAGCCGGGTCGATGGATGGTTCGAGCG
GCTGGGCCTGCGCGGGGTGACCGACCGGGTGATGCAGGTGCTGACCGGCCTGCTGCCCTC
GCACCTGCCCAGGCGCATGGGTGAATTCCGCCAGCGCTACGAGCATCACCTGTTGCTGAA
GGTCTCCGCACAGGACGCGGCGGCAACCGAGGCCTGGCTGCGCGGCTTCTTCGCCGATCA
TGAGGGTGGTTACTTCCACTGCACGGCCGATGAGGGGCGCAAGGCGTTCCTGCATCGCTT
CGCGGTGGCCGGCGCGGCGGTGCGCTACCGCGAAGTGCATCGGGACCAGGTGCAGGATAT
CGTGGCGCTGGACATCGCCCTGCGCCGCGATGATGCCGACTGGTTCGAGCAGTTGCCGGC
CGATATCGATGGCCGCCTGCTGCACAAGCTGTATTATGGGCACTTCCTGTGCCATGTGTT
CCACCAGGACTACATCGCACGCAAGGGCGAAGACCCGATGGCGATCGAGCACGCGATGTG
GGCGCTGCTGGACCAGCGCGGCGCCGAGTATCCGGCCGAGCACAATGTCGGCCACCTGTA
CCCGGCCAAGCCGGCCCTGGCCGGGTTCTATCGGCAGCTGGACCCGAGCAATACGTTCAA
TCCGGGCATCGGCCAGACCTCGAAGGAAAAAGGGTGGGGTGGCTGCGACTGCGGATGATG
TAGAGCCGAGCCCATGCTCGGCTGCTCTTTCCGACAGACAGCCGTCGAGCATGGCTCAGC
CCCACCCGGACAGCGGTTACCATCGGAATCCCGTACGCAGGAGCCGCCCATGCCCACCAT
CGTTGCCCGCGCGACCCTGTGCGCTGCATTGCTGGCAACACCGCTGCTGGTGCTGGCGCA
GTCCGCGATCCTGCCGCAGCAGCGCGACGCCGCCGGCAACGTGATGGAGCCGCTGGGGCA
GGTGCTGGAACAGGGAGGGCAGGGCGAAGCACGCATGCAGTACTGCACCCTCGATCGTGC
CTGGTGCGTGCGTGTGCAGCCGGTGGCCGAGGACGGCGATCGGCCGACGACGCTGGAAGT
CTCTGAACGGGAGGCCGGCGAAAGTGAGCCGCACGTCCACCACGTCAGCATCGACGTGCC
GCAGGAAAGCGAGCTTTCGCTGTGGCCGTGGATCGTGCGGCTTGCGCCTGGCGTTGGCAG
CGATGAGGCAGTGAGCGACCCGCGGCAGCGCGCCCGCCAGAACGTGCTGGTGGGCGGTAT
CGTCAAATTCAGCACGATGTACTCAGGCGGTGGTGCCGACGCGTCCACGCTGCAGCTGGC
GCGCGTGCGTCACCTGCAGGATGACATCCAGGTGGACGACGACGTGCTGACCCTGCCATG
GCTGGGCAACGCGATGATCCGCGCCTGTTTCAGCGAGCAGGACATGAAGCAGCGCGCCGG
TGCCTGCCACGACGAGTACGGGTTCTCGGCAAGGCTGGCGCTGGATACCGCCGCCGGGGG
CATGCCGGTGCTGCGCTACCAGACGGTGGCGACGCGGTTCCCGGCCGGTGTCTCACGCTT
CGAGGATTCGCTGGCCAAGGGGCCGTTGAAGAAGAAGGACCTGCGCACCGAGCAGGACCC
GGCGTGCAGCTACACGCGGTTGTTCCGCTTCAGTGATGGGGTGTTCCACCCCGACCAGGC
GCTGCCGGACTGCGCGGGGTATACCGAGCCCTGAGCTGTAGAGCCGAGCCTGCGCTCGGC
TGTCACGGAAGCGCAGCCGGGCATGGGCTCGGCTCTACAGCGCCTACTCGCAGCGGGTGG
CGGTGATGATGTTGTCCTTGTCCACGTACACACGCAGGCGGTCGTGGCGGATGTCCTTGG
TGGTGATGGTGTTGGGGCCGATCGGGTTGACCAGGCCGGCACCGCTTTCGCTGGACAGGC
GGCGGATGTTGGGCTCATTGGCAGGCTGGCCGATTGCCCAGCCCAGCTGGCTGGCGTCGC
AGTGGCCGGTACCCTTGACCTGCGGACCGGGGGTGCTGACGCAGGCCGACAGCAGCAGGG
CCGACGCGGGTAGCAACAGGGACAGACGGAAGGCGGACATGCAGCGCTCCTGCGCAGGGA
AGATGGGCGGAACGATAGCACCCGGCGCGCGAAAGGCGTCAGCGCCCCGGTCATTGCCGG
CACGGCGTAGCCACTGCATAGTGGGAGGGATGACTGGCATCGCGCCAGCGGGCAGGCCGG
GCCATTCCGGTGCAGGTGCTGGATACGGTATGACGGCAGACAGTTTCCGCGACAAGCGCA
GGGCGATGACGGTACTTGCAGTATCGGTGCTGGCCGTGGCGTGTGCCGCCACTGCCGCCG
AGCCAGTGCCGGCCGCAGCCGCGGAAACGCCGGTGTTCGGCGCGTGGCGCAACCTTCAGA
CCGAGGCCGGCTACGCGCCGGCCCAGCGCAATCTGGCCTTCGCCATGCTGCCGCAGGCGG
CGACCCGCGGCGACCGTTTCGCCATCCTCGACCGTGAAGGCAAGCGGGCGGTGTGTTGTC
TGCAGGTGGCCAGCCCGTCGCTGGGCGTGGCCGCGCTGCGCGAGCAGTACCACCTGCCGC
AGGCCTGGGTGACCGACCTGAGCAATGGCCGCAGCCCGGCGCGTCCTTATCTGCCGCATG
TCTATGCGATGCAGCGTGTGGACGAACTGGCAGACTACGGCTTCGCCGATGTGCCCGGGG
CCTACAGCGACCTGGGTGGGCTGCTGATCCCCGAGGGCGCCGCCCTGGAGGACGATGGCA
GTGCCGTCCTGCTGGGCGACAACCGTTATTCCCTGCATTTCCAGCGCCAGCCGCACGCCG
ATGATGATGGCGCGCTGGACCGCTACACCCTGCAGGGCGGCGACGGCGAGGCCCCGTTCG
TGGTTGAAGTGCCGTTCGGCACCTACTGACTGCAGCACTGCACTGGCTAGAATGCAGCGC
GGCGCCGTCTGCCGTGCCTGTTCCGTGAGTTGCTGCCGTGTCCCTGCGCCCTTTGCTGCT
GTCGTCCCTGCTGCTGTTGTCCGCCTGCGCCAGCGCGCCACCTCCACCGCCGGCCCATTC
CGATGCGCTGTGGCGCTTGATCGAGCGTGACTGCAAGGCGGTGGAAGGACCGCGTGGCAG
TTGCCTGCGGGTGGAGACGGCGGCAGGCCGCCGCGACGTGCTGGTCAAGGATGCGCACGG
TGACTACCAGTTCCTGCTGATGCCGCTGGACAAGGTCAGTGGCATCGAGAGCCACGGCCT
GTACCAGCGTGGGGTGCCCAACTATTTTGCGGCCGCCTGGCAGGCGCGCGGGCATACCGA
ACAGGCCCTGGGCCGGCCGCTGCCGCGCAGCGTGGCCAGCCTGGCACTGAATTCGCCGCA
CGGTCGCTCGCAGCACCAGCTGCATATCCATGTCGACTGCCTGCGCGCGGATGTGCTGCA
GGCACTGGATGCACATGCCGGTGCGCTGGGTCCGCGCTGGTCACCGTTTGCGGTGCCGCT
GCGCGGGCATCAGTACCAGGCCTATCTGCTGCCCGGTGCAGAACTGACCGCCAATCCGCT
CAATCTGCTGGCCTATGGCCTGAGCGGCGTGGGCGATGTGGGCCAGTGGAGCCTGGTGGT
GGCCGGGCGCGGCGAGGTGCAGGGCGGCCCCGGCTTCATCCTGCTGGCTACCCGCGTGGA
TGCCGCCAGCGGCAACGATGCCAGCGGCGAGGAACTACAGGACCATGCCTGCACGGTCTT
GACCGGTGCCGGTGCGGCACTGGAGCGGGTGCGCTAGCCGATCGGCTGCTGGCAGCTGCG
CCAGGCCGACGCGGTCAGCGCCAGCAGCTGACGGTCATGCCATCCCTGCGCGTCCAGATG
GTAGTCGCGCAGGATCCCTTCGCGGACGAACCCATGGGCCTGCAGCGCCTGGGCAAACGG
GCTGGTGCAGCCTGGCGGCAGCAGCACGAAGAGGCGGTGCAGGCCGACATCGTCGAACAG
GAACGGGCACAGTGCCCGCAGTGCCGCCTGCGGATGGGGGTGCCGGTGCTGCAGCGATTG
CAGCTCGGCGCAGCGCGAGTGCAGCGACTGCAGGCGGATATGCAGCTGGTCGTGCAGTAC
GCCCTGCACGTCGTCGAACACACCCAGCACCAGCAGGTCGTTGTCTTCCTGCAGGCGTGA
ACGATAGACGCTGGCGAGGAACCGCGCCTCTTCATCAATGCCGTAGGACGGCCGTTGGCC
GCGCTGGCGACGGTCGTCGAAGGCACGCCAGCGTGGCAGGTCGGTGCGCTGGAACGAACG
CAGGGTGATGGGCGTGGCCTGGAGGTGGAGCAAGTGGCGGCGCAGGACGGGTCGTAGTGG
GGCGAAGTGGGTGGAAGGGGCGCTGTTGGTCATCCCGGCACGATGCGCATCACTGACGCG
CCAGGCCATGCAATTCATTGCAAAAGTGGGGTGGTGCCGTAAACGCGTCTGATTCGGTTC
AGGCATAAGCCCATCAGGGCTGGTCATTTCCGTTGAAACCACCCATTCAGGACACTTTCG
TTACGGGATCGTTATGTGTCGTACCGGCTGCGGCTCCCGTACCACCCGCCCACTCCCCCA
GGAAGCCCATGTCCGCCTCCCACAAGGCGATGCGCCCGCGTCCGCCGGTGCTCGCGCTGT
CGTCCCTGATGCTGGCCTCGCTGCCGGCCTTCGCGCAGGAAAGCGCGCCCACCACATTGC
AGGAAGTGAAGGTCACCGGCTCGCGCATTCCACGTGCCAGTGTCGAGGGACCCTCGCCGG
TGACGGTGATCAGCCGCGAGCAGATCGACGCACAGGGCTACCGCAATGCCTTCGACGCCC
TCAGCGCGCTGACCGAGAACACCGGCAACGTGCAGGGCGAGGATTTCGGCAATACGTTCA
CGCCGGCCGCCAACACCATCAATCTGCGCGGGCTGGGTCCGAACCGCACGCTGGTGCTGG
TCAACGGCCGTCGCCAGGCCGACTACCCGCTGGCCTACGAAGGCTCGGTGAACGTTGTCA
ACCTGGCCAACATTCCCAGCGCCCTGATCGAACGCATCGAAGTGCTGGCTGCCGGTGCGT
CGGCGGTGTACGGATCCGACGCCATTGCCGGTGTGGTCAACATCATCCTCAAGGACCGCT
TTGAAGGCGTGGACGTGAACGTGCGCGCCGGCGGCACCCAGCAGGGCGGCGGTGACAACC
AGCGCGTGCAGGTGGTGGGCGGCAGTTCCGGCGAGCGCTGGGACGGCCTGTTCGGTTTCG
AGTTCGACGTGCGCAAGGCGATCCACGCGCGCCAGCGCGACTTCATGGATTCGCTGGACG
ATGACCCGGCCGGCAAGGCGCCGCAGGCGACCGCGATCGCCTATCGGCGCAATGCTGCCA
CCGGCCGCAACATCGATCCGGGCGTCAACGGCTGCGACGCCGCGTCGGACGTCTATGGCG
GCAGCGTGTTCCGTGCCAACAACCCGCGCCAGGGCTGGTACTGCGGCAGCAACGAGGCCG
CCGCCAGCTACTGGACCGTGCAGACCCAGAAGCGCAATCTCAACGGCTACGGTCTGCTGA
CCTTCCACGTCAACGAGACCACCGACCTGTTTGCCGATGTCGCCGTGGGCAGCGCGCGGA
TCTACAACAACACGCGTGCACCGACCTGGACCTCGGCCCGCAACTACTTCTACAACCAGA
CCACCGGCAACCTGGAAAGCTGGTACCGCCGCTTCGCGCCGGAGGAAATCGGCGGCCTGC
CGCGCAATGCCAACCGCTTCCTGGAAAACTCGTGGTCGTTCAATGTCGGCGCACGTGGCC
AGATCGGCGACAGCGGTTGGGATTACGAAGCGGTCTACAGCCGCTCGCGTTACGAGAACC
GTACCCGCCGACCGGTGCTGCTGGCCGGCATCAACGAATACCTGCTCGGTCCGAAGCTGG
GCGTACGCAATGGCGTTGAGGTCTATGCGCCCGACCCGGCACGCCTGTTCAAACCATTGA
CCCCGAACGAATACGAGGGCCTGTCCGGCTACCAGGAAAGCCGCAATGCGGCGTGGCTGC
AGACCTTCAGCGCCAGCGTCAACGGCCGTTTGTTCGCGCTGCCCGGTGGCGACGCTGCAT
TGGCGGCGGTGGTCGAGGCCGGCAGCCAGGGCTACCGCAACCGGCCGGACCCGCGACTGG
GCACGGGCGAGTTCTGGAACACCAGCGCCGGTATCGGTGCCGGCGGTGATCGTGACCGCT
ATGCGGCCGGCGTGGAGCTGCAGTTGCCGTTGCTGAAATCGCTGACCACGACGCTGGCCG
GTCGCTATGACCAGTATCGCGCCGGTGGCGAGCACATCGGCAAGGCGACCTGGAGCTTCG
GCGTCGAGTTCCGCCCGATCGAGAGCCTGTTGATCCGCGGCTCTGCTGCGACCAGCTTCC
GTGCGCCGGACATGAACTACGTGTTCGCGACCGAGACCCGCGGCTACAACCCGGGCATGA
CCGACTACTGGCGCTGCCGCACCGCAGGCCAGTCGTACGACAACTGCGACTACGACGGCC
TGTCGATCGACTACAGCAACCGCGCCAACGCGCAGCTGCAGCCGGAAACCGCTAAATCCT
ATGGTTTCGGCGTGGTCTGGTCGCCGCTGTCCGGCCTGGATTTCAGTGCCGACTACTACG
ACATCCGCATCGACAACGAGGTCACCAGCCTCGATACCAGCCGCATCCTGCGCGACGAAG
CCGATTGCCGCCTGGGCCGCACGCTGGGTGGCGAAGCGCGCGATATCGGTTCACCGCTGT
GCCAGGACGCGCTGTCGCGGGTGATCCGCAACCCGTCCACTGCAACCGTGCAGCCGGACC
AGGTGACCCGCGTGCTGATCAATCCGATCAACGCGGCCTCCGAATCGGTGCGTGGCCTGG
ACCTGAAGGGTAACTGGCGTTTCGATGCCGGCCGCTATGGCCGCTTCACTACGCGCCTGG
CCTATACCGTGGTGCTGGAGCACACGTACCGGCAGTTCTCCGATGATCCGGAGCGTGACA
TCCGCAATTCGCTGGATGACTACCAGTGGCGCAGCAAGGCCAATGGCAGCATCACCTGGA
ACCAGGGTGACTGGACCACCACGCTGTACGGCAACCGTTTCGGTTCACTGCCGAAGACCG
ATGGCAGTGGCCGCATCGCGCCGTACATGACCTACAACGCCAGCGTGTTCCGCCAGTTCG
GCGAGAACCTGTCGGTGGGCGTGATCGTCAACAACCTGCGTGACAGCCGCCCGCCGGCGG
ACAGGAACGGTGGCGGCTGGCCGTTCTATCCGGTTGGCAACTACGACCCGTATGGCCGCC
AGTACTGGCTGCAGCTGGACTACCGGTTCCGCTGATCCGGCTGGCAAACAGAAGGCCCGG
CAATGCCGGGCCTTCTGCTGTGTCGATGTCCGCTGTGATGGCGGGCGCCGGTGGCCTAGG
GCAGTGCCTGCTGCAGGTACGACTCGATGACGTAGCTGAAGGGCTGCTGCTGGCGATCGC
GCAGCAGGGCGCGCACTTCCAGGATCACGCTGCGGTCGCCTTCGCCACGCGGTGGCCAGA
AGGTCTGGTCAGCCAGTGTCTGGCGCTGGAAGCCGAGCGGGCCAACCACGCGGCCAAAGG
GTTCGTCGGTGCTGTCCAGCACCTGGTTCATGGCGGGACTGAGGTGGTCCGGCAGGTACC
AGTTGTCGGCCTCGGAGAGTACGCGGCTGCCACAGACCAGCTGCACACGGCGGTAGCGAA
GGGCGGTGCCGGGTTTCGCACCCAGTGCCTGCAGCACGTCGGCCGGTGCTGTCTTGTCCT
GGCCGTGTACACGCACCGCGCGCACCCGCGCCTGTTCGGCCAGGCCGTGTTCGGCGCACC
AGTGTTCCAGGGTGGCGGTGGCGCTCTGCCCGGAAAGCACACGCTGGTGCAGCCGCTCGA
CCAGCGCCGCCGGGGCGATGCGCTGTTGGCCAGGCGGCGCCTGCAGCGGCGCGGTGGCGG
CCGCATCAGTGGCGGACAGGCTGGCCATCGGGGCAGCAGCCAGCAGGGACGCGGCCTGCC
AGCGGCGGAGACGATCGTGGCGGTCGGACGGGCCCATGCGGCATCACAGCGGAAACAGGT
GCCTATGGTACCCGTTCAGGCGTGTGCACGGCGTGGCTGCGAGCCGCCGTCGCGGCGGCA
TTCATCGTTCTGATGAATGTGTGGCATCCAGATATTTCGTTGGCCGATGGCAGTGCCAGC
GCGCAGGATGGCGCCATGACTTGGCTTTCCGGGAGTTTCCGATGACGCTTCAGTTCGTCC
ATGGCGCGGTTGATCGCGAGGGCGCGCCGCTGCATTTCCACATCCACAACGGTCGTATCA
GTGGTCTCAACGGTGATGCTGCGCCGCGCGAGGGTGCGGAACCCGTCGACTTGCAGGGCT
GTGCCGTCCTGCCGGGCCTGGTCGACGGCCATATTCATCTGGACAAGAGCTTCGTCGGCG
ACCGCTGGCACCCGCATCAGCCGGTGAACAGCCTGCGAGAGCGGCTGGCGGTGGAGAAGG
CCGCGGTGGCGGGCGCGGCGCCAATGGTGGACCGTGCCGAGGCCTTGATCCGCCAGTGCA
GCCGCTTCGGCACGGTGGCGATGCGCTGTCACGTCGATGTCGACGGCAGCACCGGCCTGC
GTCATCTCGAAGCAGTGCGCGAGGCCGCGCTGCGCTGCGCCGACATCATGCGGATCCAGC
TAGTGGCGTTCCCGCAGGCCGGGGTGATGTCCTGTCCCGGCACCGCCGCCGTACTGGAGC
AGGCCCTTGCCGCAGGGGTGGAGGTGCTGGGCGGCATAGATCCGACCACGCTCGACGGCG
ATGCCGAAGGCCAGCTGGCCCTGCTGTTCGGCCTGGCCGAACGCTATGGCGTGCAGCTGG
ACATCCACCTGCACGAGCCCGGCGAAACCGGACTGGCCCAGTTGCTGCGCATTGCCGCGC
GCACCCGTGCCGCTGGCCTGCAGGGGCGGGTGGCGGTCAGCCATGCCTACTCGCTGGGCG
ACGTGCCGCTGGCGCGCGCGCTGCAGGTGGGTGAAACACTGGCCACGGCGGGCGTTGCGA
TCATGAGCAACACGCCGGGCGACCATCCGTTCCCGCCGCTGCGTGCATTGCACGACGCCG
GCGTGCGCATGTTCGCCGGCAATGACAACATCCGCGACTGCTGGTGGCCGTATGGCAATG
GGGACCTGCTGCAGCGCGCGATGCTGCTGGGCTACCGCTCGGGCTTCTACACCGATGGCG
ACCTGATGCTGGCGCTGGACATGGTCACCACCCATGCCGCGCAGGTGATCGGGCTGCCGC
AGCACGGCATCGCCGAAGGCCGGCCGGCGACGTTCGTGGCCGTGCGTGCGGACCATGGCC
CGGCGGCCGTGGCCGGGGTGCCGGTGGAGCGCCGGGTGGTGGTTGACGGCCGCTGGTTGT
AGATCCACGCCGTGCGTGGAGGGAGCCATCGCGTGGTCTCATTCATCCACGCATGGCATG
GATCCACCTCGATGTGTCGTCAGGCGTAATCGTCGGCGCGGGTAGCGACGAACGCTTCCA
GCCACGCAAGCAGGTGGGCGATGTCGATGACTTCGCCCTGTTCGACGCGCTTGAGCAGCA
GTGTGCTGGCGCCGATCTGCAGGCTGCTGTCGGCATAGCGCAGCACTGCATCGATGCCCC
AGGCGTCGGTGACCTGCATCCAGGCCAGCCCCGGCACGCGTTGGGCCAGGGTATCGCCGA
ACGCCACGCCCAGCGCTTCCCAGCCATCGCAGTCGTCAGGCTCGATCAGCTCGGCATCGA
TCACGCGCTGCAGCGTGCTGGCCGCCAGCGGCCATTGCACCGGCAGCGTCGGGAAGCCGG
CGGCGACGCGCGCGGCGATCAGCGAGCGCTGGTGCTGCAGGTGCGTCTGCAGCGCCGCAG
GCAGCGGATCGAAGCGGGTGGGGATTTCGTCGGACATGACACGATGCCGTGGAGCACGGA
AACAGGAGGCACTCTAGCGGCAGAGCCGTGACTTCCGCGCGACAAGCGTGATCAGCTTTC
GATGGTCAATGCGCGGATTTCGCTTCGGGGTCAGATCCGTTTCGGAAAACGGATCTGACC
CCACGCGGGACGATGTTGCCGTCGCGGCTGCCGGCCAGCGGCCCACGCGGTCAATCCGGT
TCGCGTTGCACCTGCCGCCACAGCTCGCTGGCCAGCGCACGCACCGCATCGTCGGCGTCC
GCACGATGCAGCAGGCCGATTTCGTAGTTGTCGATCACCGGCAGGTCGCGCTCACCATCG
ATGATGCGATGATCGCGGCTCACCGCGCGGCGCGGCAGCAGGCTGATGCCGATGCCGTCG
GCGACAGCGCCCTGGATGCCATTGAGCGATGAGCTGGTGAAAGCGATGCGCCAGCGCAGG
CCCAGCGCTTCCACGGCGTGAATCATCTCGTCGCGGTACAGCCCGCGCGGCGGGAAGGTG
ACCAGCGGCAGCGGGTCCTGCTGCAGGCAGCTGCTGCGCAGGCTGTCGATCCAGTGCATC
GGCTCGCGGCGGCAGTGCACCGCCTGGCGGCTGTTGCGCCGCTGCTTGACCAGCACAAGA
TCCAGTTCACCGTGGTCGAAGCCGTGCGCCAGGTCGCGGCTGAGGCCGCTGCTGATTTCC
AGTTTCACCTGTGGGTGACGGCGGCTGAAGGCGGCCAGCATGCGTGTGGTCTGCGCGTTG
ACGAAGTCCTCGGGGACACCGATGCGCACCGCGGTTTCCACGGTGGCGCCGGCCAGCGCC
TGCGCCATTTCCTCGTTCAGGTCGAGCATGCGCCGCGCATAGCCGAGCAGGGTGTGGCCG
GCGTCGGTGGGGTGCACGTCGCGGTGGCCGCGCTCGAGCAGGCGATGCCCCGCCAGCTCT
TCCAGGCGGCGCACCTTCTGGCTGACCGTGGACTGGGTCGAATGCAGGCGGGTGGCGGCC
GTGGTGAAGCTGCCGCAGTCGGCCACCATCACCAGCGCCCGCAGCAGGTCCAGTTCGAAC
AGGGTTCTATTCGATTTGGCACTGTCTTGCATTTGAACATTTCACTTCTGGATACCCAGA
CCGACTTCTACCATGCAGGGCAGGGGCCGGCAATGCCCGGCTGTTGCTACCGTCGCACGG
CGTTCCGTGGCGACGGACATGAGGAGACACCGTCATGCGCGTCCATCATTCCGCTGGCTG
GCCTGCGCCGTTCACGCGCGTGCTGCTGTTGTGCCTGCTGGCCATGGTCACCCCCGCCTG
CACCGCCACGTCCCGGGCCGACGCAGACGCGCGCCTGCGGGATGCTGCCAGCCGCGGCGA
CGCCGATGCGGTGCGGCAGGCGATAGAGGATGGCGCCACGCTGGAGGCGCGCGATGGCCA
GGGTCGCACGGCGTTGCTGCTGGCCACGCAGGGCAACAACGTGGATGCCGCGCGCGAGCT
GATCGAAGCCGGTGCCGACGTCAATGCCAAGGATGTGTTGCAGGACAGCGCCTACCTGTA
TGCCGGCGCGCGCGGCCTGGATGAGATCCTGGCGATGACGCTGGCGCATGGCGCCGATCT
GCGCAGTACCAATCGCTACGGCGGCACCGCACTGATTCCGGCCGCCGAGCGCGGCCATGT
CGCCACCGTGCGCACGCTGCTGCGTGCCGGTGTGGCGGTCGATCATGTCAACCGCCTGCA
CTGGACCGCGCTGCTGGAAGCAATCCTGCTCGGCGATGGCGGTGCGCGCCACCTGCAGAT
CGTGCAGTTGCTGCTGGAGTCCGGCGCCGACCCGGAGCTGGCCGACGGCGACGGCGTGAC
GCCGCTGGCGCATGCGCGCCAGCGCGGCTATACCGGAATTGAGACCCTGCTGCGCCAGCA
CGGCGCGGTGCGCTGAATGCAAACCCCTTCCACCCGCACGCTGGGCGTGCCCATCAGGAT
GCTGTCCATGTTCCGTTCCCGTCCGTTGTCCCTTGCCATCCTCCTTGCGGTGGCACCGCT
GTCGGCGTCTGCCGCCGAGCGCGCCGACCTGCTGATCCGCAATGCCACCGTGGTCGATGT
CGAGCACGCCAGCACGCTGACCGGGCAGAGCGTGGTGATCCGTGGCGAGGACATCGTCGC
GGTCGGTCCGGATGCGCAGCTGCGCAGCCAGTGGAGCGCGGCCCGCCAGATCGATGCCAA
GGGCAAGTACCTGATCCCGGGCCTGTGGGACATGCATGTGCACTTTGGTGGTGGCCCGGC
GCTGGTCGAAGAGAACAAGGCACTGCTGCCGCTGTACATCGCGCACGGCATCACCACGGT
GCGTGACTGTTCCGGCGACCTGCCCGAGCAGGTGCTGCAGTGGCGCGGGGAAATTGCCAA
GGGCACGCTGTTCGGTCCGCGGCTGCTCAGCTCGGGCGCGAAGATCGAAGGCCTCAAGCC
GGTCTGGAAGGGCACGATCGAAGTGGGCAGCAAGGCCGACGTCGACAAGGCGATCACCCG
CCTGCAGCACGACAAGGTCGATTTCGTGAAGATCACCGACAGCACGCTGAAGCCGGAACT
GTTCCTGTACTCGGCCAGTGCCGCGCGCAATGCCGGATTCAAGGCGTCGGGGCACATCCC
GATGGCGCTGACCGTGGAGCAGGCAATCGATGCCGGGCTGGCCTCGATCGAGCATCTGGA
CTACGCATTCAAGGCCGGGAGCAAGGACGAGGCGCAGATTGCCGGCGACTTCGGTGCCGG
CCGCATCGACCGCGCCGAAGCCAACCGCCGCCTCGACGCCAGCTTCGACCGCGATACGGC
GATGCATGCCTACCGCGATTTCGCCAGGCGCGGCGTGTTCGTGACCCCGACCCTCAACGG
TGGCCGCATCCTCGATTTCCTTGACCAGGATGACCACGCGAACGATCCGTACCTGGCTTA
CATCGGCCCGGGCCTGCGCGCGACCTACCAGTGGCGCGTTGAACGTGCCGCCAAGGCAAC
GCCAGCGCAGATCGAAGCGCGCCATGCGCAGTACCACCAGGTGGCCGCCGTGCTGCCGAT
GCTGCAGGAAGCCGGCGTGACGATCATCGCCGGCACCGATGCGGGCTTCCTCAACTCGTT
CAACTTCCCGGGCATCGCCCTGCACCAGGAGCTGCAGCTGTTCGTGAAGGAAGGCCTGAG
CGCGCCGCAGGCGCTGTCGGCGGCGACCCGTTCCGGCCCGGCCTGGTTCGGCCAGATGAA
TCGTTACGGGGGTGTTGCTCAAGGCAAGGCCGCCGATCTGGTGCTGCTGACCGCCAACCC
GCTGCAGGACATTGCCGCCACCGAAAAGATCGACAGCGTGATCCTGCGTGGCAACGTGTA
TGACCGCGCCGCGCTGGACAAGATGTTGGCTGATACCAGGGCCAAGGTGGCGGCGTGGAA
TGCCGAGGCGGCGAAGACGCAGTGATCGACAGGGTCAGAGCCCTTCCCCGTGGGAAGGGA
TCCGACCCTGTGGCTTCGATGCGGTCGGTGACCTAACGCGGTGCCGGCCGCATTCCGTGC
AGCTGCGGCAGTGCGGCCTTCATCGCATCGATGAAGGCGCGCAGCCGTGGCGGCTGCTGG
CGCGCGGCGGGAAATACCACGTGTACCGGCAGCGCCGGCGCCTGCCAGTCCGGCAGCAGC
TGCACCAGCCGCCCTTGTGCGAGGTCTCCGGCCACCAGCCAGGCCGAGACCACCGCTGCA
CCCAGCCCAGCACATGCGGCCTGTTGCACCACGAACAGGTTGTCGCTGAGCAGGCGCGGG
CTGATCGAAAGGGTATGCGCACGCCCCTGTGCGTCATGCAGCAGCAGGCGTTCGCGGTAG
TAGGTGACCAGTGAAATCCACGGCAGTGCCTGCGCCTGTTCTGGTGTGCTGATCGCGGTG
GCCTGCACCAGCGAGGGCGCTGCCACGACGATGCGCGGCACTTCGGCGAGCGGCAGTGCG
ACCATGCGCGGTTCGTCGACCGGTCCCACCCGCACCGCGCAGTCGATGCCTTCGGCGATG
AAATCCGGGCGACGATCTTCCAGGATCCACTCCAGGCTCAGCTGTGGGTGCTGGGCGAGG
AACGCGAGCATGGTCGGCAGCAGCTGCGCCTGGCCGAAGGCATGCGGCACCATCACCCGC
AGGCGTCCGCGCAGCGTTTCCGGTTCGCCGTGCAGTTCGGCCTGCAGCGACTCCCATTCG
TCGACCACGCGTTGCGCATGGCGCTGGCAGCGCAGGCCATCTTCGGTCAGCTGCAGGCCA
TGGGTGGAGCGCTGCAGCAGGCGCAGGCCGAGCTGCCGCTCCAGTGCCTGAAGGCGCCGG
CTGACCGTCGGCTGGGTGGTGCCCAGCTGCACGGCGGCGGCAGACAGGCTGCCGGCATCG
ACGATGCGCAGGAAGGTGCGCAGCAGATCCAGGCGATCGGCGCCGGTGGCGAGGTCATTC
ATGCGTGTAACGTATGAAGTATATGTGCAGGAGCCTACTACAGACGCATGGCGAATACGG
GCAGGATACGCCCACTTCCTCCACCGGACTCCCCCATGTCTACCCCTTCGCTGTCCGTCG
TCGCACCCGCGAACGCGCCTTCCACCCCGCTGGTGCTGGCGATGGCGGCCGGCGCCGGCT
TTTCGGTCGCCTCGCTGTACTACAGCCAGCCGATGCTGGGCCTGATCGCGCAGGACCTTG
GCGCAGGTGAGCGCGCCGCCGGGCTGGTGCCGACCCTGACCCAGCTCGGCTACGCGCTGG
GCATCCTGCTGCTGGCACCGTTGGGCGACCGCTTCGACCGCCGCCACCTGATCCTGTTGA
AGTCCGCGCTGCTGGCGTTGGCACTGGGCGCCGCAGCGATGGCCGGGCACCTGCCGGGCC
TGCTGATGGCCAGCCTGCTGGTCGGGTTGATGGCCACGCTGGCGCAGGACATCGTGCCGG
CCGCTGCGGTCCTGGCGCCGGATGCACAGCGCGGCCAGATCGTCGGCCGGGTAATGACCG
GCCTGCTGCTCGGCATCCTGCTGTCGCGCGTGGTCAGTGGCGTGGTGGCCGAGGCATGGG
GTTGGCGCACGCAGTTCGTGCTGGCCGCGGTATCGGTGGCGGCGATGGGCGCAGTGATGG
CGCGTGCGCTGCCGCGTTTCGCACCGACCAGCACGCTGCGCTATCCGGCGTTGCTGGGCT
CGTTGCTGGCGTTGTGGCGCGAGCAGCCGCAGCTGCGCCGCGCGGTGGCGAGCCAGTCGT
TGCTGGCGGTCGGCTTCAGCGCATTCTGGTCGACGTTGGCGCTGATGCTGCATGCCCGCC
TGGGCCTGGGCAGTGCGGCGGCGGGTGCGTTCGGTATTGCGGGTGCGGCCGGTGCGCTGG
CCGCACCGTTCGCAGGACGTTTCGCTGATCGCCTGGGTTGCCATGCCGTGGCGCGGTTGG
CGATCGCGGTGGCGCTGCTGGGCTTCGGCCTGCTGCTGGCCGAAGCCTGGCTGCCGGCCG
CCGCGCTGCTGCCGCTGCTGGTGGTGAGTGCGCTGCTGTTCGACTTCGGTTTCCAGTCGG
CGCTGGTGGCGCACCAGACGCTGGTCTATGGCCTGGTGCCGCCGGCACGCAGCCGGCTCA
ACGCGCTGCTGTTCACCGGCATGTTCATCGGCATGGCCGCTGGCGGTGCGCTGGGCAGCC
TGGCGCTGGCGCAGTGGGGGTGGCACGGCGTGGCCTGGCTGGCGGTGATGTGCGCGGGCG
GCAGTCTGCTGCTGCGTTTGAAGTAGGGGTGGTGTTCGGCAGGGCTTGCAGCCCTGCACC
TGCGGTAGTGCCGGCCGCTGGCCGGCAACAGCGCAAACAGCGGATTTTCAGTAGCCTTCG
ACAGGTTCCTGCGGTCTGTTGGAACGGCTCTTGGGGTCAGATCCGTTTTCCGAAGGAAAA
CGGATCTGACCCCTGATTGATTTCGATATCTGACAGAAGTGTCGACCAAGGTCGACACCT
ACCAAACGCCATCGGAATCCGTCAGAGGTGGGGCGGTGTCGGAGTGCGGGGTGTCAGCCG
CATGGATGCGGCTGCCAAGCTTGCAGGGACGTACTTGCAGCGTCCCCGCAGTCCGACACC
GCCCCGCCATCCCATGGAATCCATGCTGTTGCTGTTGCTGTTGCTCCAGCGCGTAGCGGG
TGCAGGGCTGCAAGCCCTGCCGAACAACCCCCTAATCGTGACCGCTGTCGTCCAGGCTGA
TGATGCCGCGCCGCAGCGCCTGGGTCACCGCGTGCGTGCGATCGCCCACGCCCAGCTTGT
CCATCAGGCTCTTCATGTGCGCCTTCACCGTCTGCTCGGAAATCTGCATGCGCTCGCCGA
TGCGCTTGTTCGACCGGCCACCGGCCACATGCCGCAGCACCTCGGTCTCGCGCGGCGACA
ACCGGTCCTCCACCACATGTGCGGCAATGCTCGCAGCGACTGCCGGTGGTATCGGTGCGC
GCCGGCCGCCAGCGACCATGCGGATCGTATCGACCAGCTCGTGGCGCAGCATGTCCTTCA
ACAGGTACGCACTGGCGCCGGCCTGCAGCGCCCGTACCGCACGCACGTCACCGCGATAGG
TGGTCAGCACGATGATGCGCGCACGCGGGTCCATCGCGCGGATCCGCACGATGGCTTCCA
CACCATCCAGGCGTGGCATCTGCAGGTCCATCAGCACCACGTCCGGCTGCAGCTGCTGAT
AGCGCTCGATGGCTTCCTCGCCATCGGCGGCCTCGCCGAGCAGGCGCAGGTCGGAATGGG
CGCCCAGCAGCGCGGCCAGGCCGTCACGCAGCAGCGGGTGGTCGTCGACCACCAGCACGC
CGATCGGGGCAGGGGACTCAGTCATGGTGGCTTCTACTCCAGGGCCAGCGCCAACGCGAT
GGGCGGCGGTGATACAGGCGACGGGCGGGAACCGCCAGCGCGACTTCAGTGCCCAGCCCG
GGGCGGGTCCACAGCCGCAGCTCCGCGCCGAGGCGCTGCGCGCGCTCACGCATGCCCTGC
AGGCCCCAATGGCCATGCCCGGCATTTTCGTCGGCGATGCCGACGCCATCGTCGCGCACG
TGCAGCAGGAAGCACCGCGCGCCGTAGGACAGCTCTACCTCGATGGCGCTTGCATTGGCG
TGGCGCAGTGCATTGCGGATGGCCTCGCGGCCGATCAGGAACACTTCCTCGGCGGCATCG
GCCTGCAGCGGTGGTGTTGCGCCTTCCACAGTCAGGCGCAGCGGATTGGTGCCGTGCCCG
GCGTATTCGGCGTGAACATCGGCCAGCGCCGAAGCGAGGTCGCGGCCCGCGAAAGGACCG
TCGCGCAGTGCGTTGACCCGCTCCCGGCCCTCGGCCAGGTTGCGTTCGGCCAGCTGCATC
GCCGATTCCAGCTGGCCGCGCACCCTGTCCGGGGTCTGCGGCGACTGGCTGATCGCGTGC
AGCCGCAGGATCAGGCCCTGGCTGCCCTGCAGCAGCGTGTCGTGCAGGTCGCGGGCAATG
CGTTCGCGTTCGCCATGGCGTTCCTGCAGGCGCGCACGGAACAGTGCAGCCAGCTGCCCG
CTGCGGATGCGCACCGCCAGGACCAGCAGCGCAAGCACCGCGGCGGCGCACAGCAGCTTG
AACCACAGGGTCTGCATGAAGGTAGGGGCGATGCGGAAGGTGCGGCTGGCGGGTGCAGTG
CTCCAGATGCCGTCTTCGTTGGCGGCTTCCACCTCGAACCGGTAATTGCCCGGTGCGAGG
TTGGTGTAATACGCGCGCGTGCTGCTGCCGGCATCCTGCCAGCCGTCGTCGACCCCGGAC
AGGCGATAGCGGTAGCGGTTGCGCTCCGGGCGCGCCAACGACAGCGCCACGTAATCGATC
TGCAATTGGCTGGTGCCGGCCGGAAGGCGCAGGCCGTCGCGCAGTGGCTGGTGTTCACTG
CCGTACAGCACGTCGCCGATGCGCACGCTGGGCGCCATGGTGTTGACGTGCGAGCGGGTG
GTGTCCAGCCAGGCCAGGCCCTGGTTGGTGGCCAGCCACAACAGGCCATCGCTGGCCAGC
GCGGTGGTGGCGATCGGTCCGCTCTGCAGGGCGATGCCCGGCATGCCATCCACCGCATCG
AACAGGCGGGGCGTCACCGGCTGCCGGCTGCGCAGTGCGCGCCGCAGCTGATCGCTCCCG
AGCCGGACCAGGCCACGACTGCCATTGAGCCAGAGGTAGCCATTCGCATCGGCCACCATG
CCGGTGATGCCTTCCATGACGCCGGCCATGTCGGTGCTCACCTGAACGAACCGGCCATTG
CCCGGGCGCACGGCCAATCCGGCCTCGCCGGCTACCAGCAGGAGGTCCTGATGATCGAGT
ACCGCCGTGATCGGCCCGACCGACAGGCCGTGGCTGGCGTCGAAGGTTTCGATCTGCGTC
GCCCCCATGCGGCGCAGCCGGCCGTCTGCATAGCCGAGCAGCAGCTGGCCGTTGGCATCC
AGCGCCAGTGACGAGCAGGCCTGTTCGGGCAGGCGGCGTTCGCGTTGCCACTGGCCCTGC
TGGTAGTGCAGCACCCCCCGTTCGCCGGTGCAGACCCAGGCCTGTTCGTCGTCGGGGAAC
AGCAGGGCATGCAGTGGTTGCCCGGTGAACGGCGCAGGCAGCGGAATCCGCGTGGTGCGG
CCGGCCACGGTGCGCGCAAGGTTGACCCAGTCGAACTGCCAGATCGGGGCAGCTGCCTGG
CGCGCGGCGGCCTGCAGCTGCGTGGCGCTGCCATCGAGCAGGGTGCGCTCGAGGTCGTAG
GGCTTGAGGTCTTCGCCATAGCCATACACATGGCCATCGCTGGCCCGCACCAGCGAGCGG
TAGGGATCACTGGGACCAACCGCCAGCGTGTGCACGCTGCGCGCGCGGAAGCGGTTGAGG
CCGAGATTGGTGCCGACCCAGAGATTGCCTTCGCGATCAACGATGATCGGCACGGCCGAG
GTGGCGGTCAGCCCGTGCGGCGAATCGAAGCGCTCCATGCGTATGGCGCGGTCGCCATCG
AAGGTGACCCGGGCGACACCGCCATGCGGGCTCATCGTTGCCCACAGCGCGCCATCGGCA
GTGAACTGCAGGCGCGCCGCCACCAGCTCCGGCAACCGTCGTGCCTCGCGCTCGCTGTCC
GGCAGCAGGCCTCGTGCGTTGGCCAGCGGCGACGTACCGCGCGCGCGGTCGGCCAGCCAC
ACTTCCCCCTGCGGACTTTCGGCCAGCGTCGCCATCTGCGAAACGGCGATGCCGGTGTCC
TTGAAGGCCGCCTGGCCGGCCGCGCGCACCCAGATCTTCAGGTCGGCCAGTACCCAGAAG
GTGCCGCGGCTGTCGTGCAGCAGCCATTGCACGCGATGTTCCGGCACCCCCATGCCAGCG
GGCAGCGGCTGCCAGCGTTGGCCAGTGAATTGGCGTAGTCCACCATTGATCGCGGCCCAC
AGCCGGCCGTCACGGTCCTGGCTGAAGTGTGGCACCACACCCACCGGCACGCCCTGGTCG
CGGCCGTAGTTGTGCAGCTGGCCGCGCGCAAACTGACTGATGCCGGCCTGGAAGTAGCCG
ATCCACAGTGCATCGTCGCGGCCCCGCGCAAGGGTGACCATGTTGGTGGACGGGAAATGG
CTGCCCGCGGGAGCGGCCTGGCGTTCAAAGCGACGACCGTCGAAGCGGTACAGCCCTGAG
CCGGTGGCCAGCCACAACAGGCCATCGCGGTCCTGGGTGATGTCCCAGATGTCACCGGGG
GCGCCCTGGCCGACGCGCCAGGCCGTGTGCTCGTAATCGGGCAACCCGCCGCTCACCGGC
GGGCGCTGCACGGCAAGGGCGGGCAGGGCGGTCAACAGCAGCAGGCAGGTCAGCAGCGTC
CGCAGGTGACGTTGCAACGGGAAGGGGCGGCCACGCATGGCGCGCATTCTGGCAGGTGCG
GGGCAGTCCGGGGTGACCCGAACGGGGTAGGCAGTGGCCGCCGTGGTCGGCTATCACGCC
GGCATGACCCCTGGAGCCCGGCCATGCAGCGCCTGTTCGTGATGTTCCCTGATCGCGGTC
CGGGCATCGGCCTGCTGTGGCTGCGGCTGTGCCTGGCCGCCGCGCTGTGCGCGCCTGGCA
CGCATGCTGGTTGGGGGGCGGTGCTGTGCGGGCTGGCGGCGGCCATGCTCGTGCTGGGCG
TGTTGACGCCGCTGGCGACCCTGATGGCAGCCGCGACCATGTTCGCGCAGCAGGCACCGT
GGCCGCTGGTGGCGTTGCCTGCGGCGCTGCTGATGCTGGGGCCGGGCGCCTACTCGGTGG
ATGCGCGCTTGTTCGGGCGCCGCCTGCTCGGCCGCCGGCCTCCCCCATTCGGGTAGGTGC
CGGCCTCGACCGACGGGGGTAGGGCATCGTGCGCCGGCCACGCACCATGGGCCACCCCCT
CGCGGCGCCCCGCATGGCCACCGTCAGTCCGTCCGATCCGTCCGCCATCCCACTTGCCCC
GCAGCAGGCCGCCGCACTGCAGCGCGCCCTGCGCTATGTCGATGAGCACCTGTCGCAGCC
GCTGCGGGTGACCGAGCTGGCGCAGGCTGCCTGTGTCAGCCGCTTCCACCTGGTGCGCCT
GTTCCGTAGCGGCACCGGTGCCAGCCCGCTGCGCTACGTGCGCCGCCGCCGCATCCAGCG
TGCCTGCCAACTGCTGTCCGGCGCGCAGTTGCCGATGGCGTGCCTGGCCCAGCAGCTGGG
CTTCTTCGACCAGAGCCATTTCGTCCGCAGCTTCCGCGCCGAGACCGGCTGCAGCCCCGG
CCAGTATCGGGCCGGCGATGCGGCCCTGCTGCTTCCCCCTGATCATGTTTCCCACGGAGT
CCACCCATGAGCCTTGCCACCGCCACGCCCGCCCCGGCCCTGCTGTCGCCCACCGACCAT
GCCCTGGTGCTGATCGACTTCCAGTCGCAGATGGCATTTGCTACCCACACGATCGACATC
TCCGCGCTGCGCAACAACGTGTCGCTGATCAGCAAGGGGGCCAAGGGGTTCAACGTGCCG
GTCGTGTTGACCACGGTGGCCGAGACGTCATTCTCCGGCCCGATGTTCCCGGAACTGCCG
CAGATCTTCCCGGGCCAGCCGGTGTTCGACCGCACTTCGATGAATACCTGGGAAGACCAG
CCGGTAATCGATGAGATCAACCGCATCGGCAAGCGCCGGCTGGTTCTTGCCGGCCTGTGG
ACCAGTGTCTGCATCGTGGGTCCGGCGCTGTCGGCGCTGGCGCAGGGCTTCGAGGTCCAC
GTGATCACCGACGCTTGTGGCGATGTCAGCGAAGAAGCGCACGAGCGTGCGATCACCCGC
ATGGTGCAGGCCGGCGCGGTGCCGATGACCAGCGTGCAGTACCTGCTTGAACTGCAGCGT
GACTGGGCACGCGGTGAAACCTACGACCTGACCACCGGCATCGCCCGCGACCACGCCGGC
GGCTATGGCATCGGCATCCAGTACGCCAAGCGCATGTTCGGCGCGCAGGAAGGCGGGCAC
TGAGCATGCTGGCCGGCCACGGCCTCGACCTGGCCCTGCTGATGCTGCGGGTGGCGGCAG
GCGGCTTCCTGCTGCCTCACGCGCTGGGCAAGCTGTTTGGCTGGTTCGGCGGACCGGGGC
TGGCCGGCTTCGCCACCGAGCTGCGCGGTTTCGGGCTGCCGGCAGTGGCGCCGTTGCCGC
TGCTGTTGTCCCTGCTGCAGGTGCTGTCCGGGCTGGCCGTGCTGCTGGGCTGGCAGACCC
GCATCGCCGCGCTTGCCGCCGCTGCCTTCATCGGCTTCACCTTCCTGTTGGCCTTGCCCA
GGGGCTGGTTCTGGATGCGCGGCGGCAGTGAGTACCCGCTGATGTGGACCACGGTGCTGC
TGGCCATCGCCCTGGCCGGGCCGGGGGCCTGGGCGCTGGACGGTCCACGACTTCCGGGAG
CTTTCGCATGAGTCACGATCCCCTCGACCACGGCCGCCGCAACGTGGTGCTGGCCAGCGG
TGCCGCGGTTGCGCTCGGCCTGGCCGGTCGCGCCGCTGCCGCACTCGATTCCACTTCCAA
GGAGCGTCGCATGAGCACGCTGGTCATCCGCAATGCCCGCATCACCACACTCGACCCGCA
GCAGCCGCACGCGCAGGCATTGGCCGTGCAGGAGGGCCGCATCGTCGCTGTCGGCAGCGA
TGAGGAGATCATGCGCGGCTGGGGCAATGAAGCGACCCTGATCGACGCGCAGGGCCGGCG
CCTGCTGCCCGGCCTAAACGACAGCCATACCCATCTGATCCGCGGTGGCCTGAACTACAA
CCTGGAGCTGCGCTGGGACGGTTTGCGCTCGCTGGGCAACGCGCTGGACATGTTGAAGGC
CCAGGTCGACCGCACCCCGGCACCGCAGTGGGTGCGCGTGGTCGGTGGCTTCACCGCCGC
ACAGTTCAACGAGAAGCGCCTGCCGACGCTGCAGGAGCTCAACGACATTGCGCCGGATAC
GCCGGTGTTCCTGCTGCACCTGTATGACCGCGCGCTGCTCAACCGCGCCGCGCTGCGCGC
CTGCGGCTACAGCAAGGACACGCCGGATCCACCGGGCGGGCAGATCGTGCGTGACTCGCT
GGGCAACCCGACCGGGCTGCTGCTGGCCAAGCCCAACGCGCTGATCCTGTATGCGACGCT
GGCCAAGGGGCCACGCCTGCCGATCGAGTACCAGGCCAACTCGACGCGCCACTTCATGCG
CGAACTGAACCGGCTCGGCATCACCTCGGTGATCGACGCTGGCGGTGGTTTCCAGAACTA
CCCCGAGGACTACCAGGTGATCGAGCAGCTGCATCGCGATGACCAGCTGACGGTGCGCAT
CGCCTACAACCTGTTCACCCAGAACAAGGGCAAGGAAGTGGACGACTTCCGCGGCTGGAG
CGAGATACTGCAGCCGCGCCAGGGCGATGACCTGCTGCGCCACAACGGCGCTGGCGAAAT
GCTGGTGTTCTCCGCGGCCGACTTCGAGCTGTTCAACGAGCCGCGCCCTGAACTGCCGCC
TGAGCTGGAACCGGAACTGCACGATGTGGTGAAACTGCTGGTCGAGAAGCGTTGGCCGTT
CCGCATCCACGCCACCTATGACGAGAGCATCACCCGCATCCTCGATGTGTACGAACAGGT
CAACCGCGAGGTGCCGTTCGATGGCCTGCACTGGTTCATCGACCACGCCGAGACCATCAC
CCCGCGCAACATCGAACGCATCCGCGCGCTGGGCGGCGGCATCGCCGTGCAGCACCGCAT
GGCCTACCAGGGCGAAGCCTTCGTCGAGCGCTACGGCGTGCAGGCGGCGCGGCACACGCC
GCCGGTCAAGCGCATGCTGGCCGAAGGCGTGCCGGTCGGTGCCGGTACCGATGCCACCCG
CGTGGCCAGCTACAACCCGTGGGTGGCGTTGTCCTGGCTGGTGACCGGGCGCACCGTGGG
CGGGCTGGCCCTGTATGGCGATGAGAACCTGCTCGAGCGCGAACAGGCGCTGCGCCTGTG
GACCCAGGGCAGCGCCTGGTTCTCCGGCGACGAAGCGGTGAAGGGCACGCTGAAGGTGGG
CCAGCTGGCCGACTTCATCCTGCTCTCGGCCGACTTCTTCCGCGTTGATGACGCGCAGAT
CGCTGACATCACCAGCGTGCTGACCGTGGTCGGCGGGCGCATCGTGCATGCCGACGCCGA
CTATGCAGGGCTTGCGCCGCAGCTGCCGCCGGCGATGCCGGACTGGTCGCCGGTCAACCG
CTTCGGTGGCTACCACGTCGGCGGTGCTGCCACCGGATTGGCCGCCGCGCATCGCCACCA
TCACGGCGTGGCCTGTAGTACGCATGGTGCCCACGGCCATGCCGCGCAGCACGCGGCGCC
CACCGACGACCTGAGCGCCTTCTGGGGTGCGATGGGATGCTCGTGCTTCGCGTTCTGAGC
CTGGCGCTGCTGGCCATGCCGTGGATGGCGCTGGCCTGTGACACCGGCCGCTGCACCGAC
ATGGGCGCCGGGCAACTGCAGTGGGACGCCTCGCTGCGCTTCAGGGGGATGTACTACGAC
CCGGCCCGATTCGGTATCGGCGGCAGTGAAGACGGCTACGGTCTGCTGCGTGCACTGGCG
TCGGCCACGTATGTCGAGGACAACTGGCAGGCACGGGTGCAGCTGGGCGTGCATGCCGAG
AATGGCAAGGCAGGTGGACCCGGCCGCACCGACCGCAGCGCGCTGGACGTGCAGCAGGCG
TACTGGCGCTGGCAGCGCGGTGGCTTCCATCTGCAACTCGGCCGGCAGGAAGCCGGCTAT
GGCAGCTCGCGGCTGTTGTCGGTGCGCGATGGGCCGAACATCCGCCTGGCGTTCGACGGT
GCGCGCGTGGGTTGGAAGGGTAGATCCGGCACGCTTGAACTGATGGCGCTGCGTCCGCTG
GAGAACCGACCGGGTGCCCTCGATGATCGCGGCGAACACGGCGCCCACCTGTGGGGTGCC
TATGCCACCACGGCACGCGGGCGGGGCGCGGGACAGTGGGATCTGTACCTGCTTGACTAC
CGTCGCGACGGCGCGCGCTTTGCCGCCGGCAGCGGCACCGAACGTCGGCAGACCCTGGGC
GCGCGCTGGTTCGGCCAGGCTGGTGCACTGGACTGGAACAGCGAGCTGGTGGCGCAGGGC
GGTGAACTGCGAACGACCGCCGGCACGCTCGCTATCCACGCCTGGACGCTGGCCACCGAT
ACGGGGTGGCGCTGGACGGACCTGCCGCTGCAGCCGCGTCTGGGGCTGAAGGCCGACATC
GCCAGTGGCGATGGCAATCTGCACGACGGCCGCCTGGGCACCTTCAATGCCTTGTTCCCG
AAGTCGGCCTATTTCAGCGAGGCCAGCCTGCTGGCCCCGGCCAACCTGATGGACGTCCAG
CCGACCCTGACACTGCGCCTGCACGACGCGGTGACCACGGAACTGGGCGTACAGATGGCC
TGGAAGCATCGTCGCGCTGATGCGGTCTACACCACGCCGGCACCGCTGGTGGCGTTGCCG
GGCAGCGCCGGCGGCGCGCGCCGCATCGGCACGCAGTACAAATCCGAAACCCGCTGGCAG
GCCAGCGAACACTGGCAATGGCAGCTGCAGCTGGCCTGGGTCGATGCCGGGCCTGCACTG
AAGCAGGCCGGCGGCCGGGACACGCTGTTCGCCTCGATCGTTGGAGCATGGCAATGGTGA
ACGCAACCGCGTCGCAACCCCCCGCACAGGCCGCAGGCGCCTGGTCCCCACTGAAGATCC
AGATGTTCCGCTCGATCTGGCTGGCGATCCTGGCCAGCAACATCGGCACCTGGGTCAACG
ACGTGGCCGCCGCCTGGGTGATGGCCGAACGTACCGGCTCGCCGTTGATGGTGGCCCTGG
TGCAGTCGGCCACCACCTTGCCGATCGTGCTGCTGGCACTGGCCGCCGGAACCCTGGCCG
ACATCGTTGATCGCCGCAGGTACCTGCTGGCCACCCAGGGCTGGATGCTGCTGGTCGCCG
CCGTGATGGCTGCGCTGACCGCGATGGACATGCTGACCCCGCAGCTGCTGGTGCTGCTGA
CCTTCTGCATGGGCTGCGGTGCGGCGATGGCGATGCCGGCGCAGGCCGCTATCGTGTCCG
AACTGGTGCCGCAGCCGATGCTGGCCTCGGCGGTGGCGCTGAACTCGATCGGCATCAACA
TCGCGCGCTCGATCGGCCCGGCCATCGGCGGCGTGATCGTCGCCCAGCTCGGTGCGGTCT
GGGCCTTCGGCTTCAACGCCATCACCTTCGCCGCGATGCTGTTCGTGGTGTGGGGCTGGA
AGCGCGACCCGAAGCAGTCCAGCCTGCCGCCGGAAGGCTTCGGTGCGGGCCTGAAAGCGG
GCCTGCGCTATGCCAGCCGCGCCGGGCGGTTGCAGGCGGTGTTGATCAAGTCGGTCGGCT
TCTTCTTCTTCGCCGCAGCGATGAATGCGTTGCTGCCGGTGGTGGTGCGTGGGCAGATGC
AGGGCGGGGCGGGCCAGTACGGCATGCTGCTCGGCTGCATCGGCATCGGTGCGGTGGGTG
GTGCGCTGCTGCTGCCGAAGCTGCGCGCGCAGCTGGATCGCGACCTGCTGGTGCTGCTGG
CGACCCTGTCGCTGGCCATGAGCCTGGTCGGGCTGGCGCTGACCCGAAGCTGGTACGTGC
TGCCGCTGGTGATGCTGGTCAATGGCTTTGCCTGGATCACCGTGCTGTCGTCGCTGCAGA
TCGCGGCGCAGACCGCAGTGCCGGCGTGGGTGCGTGCGCGTGCGCTGGCGCTGTACATCA
TGGTGTTCTCTGCCGGCATGGCCGCCGGCGGCCTGAGCTGGGGCGCACTGGCTCAGCGCA
CCTCGCCGGAGCTGGCCCTGCTGGTGGCTGCCGCGGGTGCGGTCATCGGCGGGTTGCTGG
TGTGGCGCGTGCGCATCGCCGGCACCGAAGACCTGAACCTGCGTCCGGCGGGGCACTGGC
CAGCCCCCGAACTGTCGGTACCGGTATCCAATGATCGAGGCCCGGTGCTGGTGACCATCG
AGTACCGCATTGACGATGCTGATCGCGCCGCGTTCCAGGCGCAGATGCGCGCACTGGGCA
CCATCCGCCGCCGCGATGGCGCCGTGGTCTGGGGCGTGGTCGAGGACGTGGCCAGTCCAG
GCATCCACCTGGAGTATTTCGTGACCCCGTCGTGGCTGGAGCACCTGCGCCAGCACGAAC
GCATCACCGCCGACGACAGGGCGATCCAGGAAGTGCTGCGCGGATTGCATCGCGGTGAGC
GTGCGCCGGTGGTGCGCCACTTCGTTGGTGGGCATGACCCGCTGCCTGCCGCTGTGCCGC
ATCACCACAACGACATCTGACAAAAAAAGGGGACGGAGGGGATTAAGTCGTTTGTGCACA
AACGACTTAATCCCCTCCGTCCCCTTTTTGCGATCGAAGGGGCGGCGGCACCGTTACAGT
GCCGCCGCGGCGCATCAACTGCGCGCGAACGCCAACAGGTCGGCGTTGAACTGCTCGGCG
TGGGTGATGGTCAGGCCGTGCGGGGCACCGGCGTATACCTTCAGTTCGGCATTCTTGATG
ATCTGCGAGGAGAGCTTGGCCGAGGCATCGAACGGGACGATCTGGTCGTCATCACCGTGC
ACGACCAGTGCCGGCACGTCGATCTTCTTCAGGTCTTCGGTGTAATCCACTTCCGAGAAT
TCGTGCACGCAGTCGTACTGGCCCTTGACGCCACCGAGCATGCCCTGCAGCCAGAACGCA
TCACGCATGCCCTGGGTGACCGTGTTGCCATCGCGGTTGGCGCCGAAGAACGGGGTGGTC
AGGTCCTTGAAGAACTGCGAACGGTCGCCGCCGGTGCCCTTGCGGATGCCGTCGAAGACC
TCCAGCGGGGTGCCGGCCGGGTTGCCGGCGGTCTTGAGCATCAGCGGCGGCACGGCGCCG
ACCAGCACCACCTTGGCCACGCGCGTGCTGCCGTGGCGGCCGATGTAGTGGGCCACTTCG
CCGCCGCCGGTGGAATGGCCGACCAGGATCGCGTCCTTCAGGTCCAGCGCCTCGATCACT
GCAGCCAGATCGTCGGCGTAGGTGTCCATGTTGTTGCCGTCCCAGGTCTGGCTGGAACGG
CCGTGGCTGCGGCGGTCGTGGGCGATCACGCGGTAACCGTTCTGGCCCATGAACAGCATC
TGCGGGTCCCAGGCATCGGACGACAGCGGCCAGCCGTGGGCGAACACGATCGGCTGGCCG
TTGCCCCAATCCTTGTAGAAGATGCGGGCGCCGTCGGCGACGGTGACGAAGTTGCTCATT
GCAGGTTCCTTGGCGGAAGGGAGGGAAGGCACCGGCAGGCTGCCGGTGCCTTCGGCAGTA
CAGCGCAGGTGCCGGCGACGGACTTGCACCGCTGTGCTGGATTGCAGAGGATGTGACGCA
TATCGCTCTGGCGGGACCCGAGTCGCGCGCCGAGGATGTCCGCAGCCCGCCTGTGGAATG
CCCGGATGCCCGCCACGCGATGGTCCCTGCTGTTGTGCCTGCTGTTGCCGATGGCCGCGC
CGGCTCAGACCAATGTCTACAAATGCGTGGATGGACCGCATCCGGTCTACCAGCAGACAC
CCTGCCAGGGCCGGGCGGCGTGGCGCTGGGATGTCCCGGCGGAGCAGTCATTGTCCCGTG
GGGCGGTGGTTCCCGCAGTCACGCCATCGAAGCCGTCGCGTCGCCCGCGTCGTGCCGTCC
GGGCGCAGGGCGCATTGATCACGATCAGTACGGATGCGGCGGCCTGCGAGCGTGTGCGCC
GCCAGCGCGGACAGGCGCTGCTCAAACGTCGGCGGTTGGATTTCGTGAAGCGCCGGCAGC
TGGATGACGCGGTCTACGACGCCTGCCAGTGAAGTGGTGCACTGAAGCGCCGAAAACAAC
AACGGCGCCCTGGGGCGCCGTCGTGTGCAATGCCGTGAGTGCAGCTCTCAGCGGCCGTCG
CTGGTGGCGGCCGGTGCCGGCGAGGGCACGCTGTCCGGCTTGGGCAGGCTCAACTCCGGG
TTGCCCTGTTCGGCCTGCAGGATCTGGATGCGGCGCTGCAGGGCGTCCAGCTGGCTGTTG
GTGCTCTGCACATCGGTGCTGAGGCTGACTGCCTGCTGCTGGGCCTGCTGCAGGGCGGCG
CTGACCTGCGCCGACTGTGCCTGCTGCTGTTCCATTTCCTGCTGCAGGGTGCGCAGGCGT
TCTTCGTTGTAGGCCACCAGGCGCTCGGTGTAGCGCTTGCCGGCTTCCAGGCGGGTGGTG
TCGATGTAGACCTGGGCCAGCTGCTCGGACTGCTGCGCGAAGGTGCGGTAGACACGTTCG
GCGTTGTCCACCGCATCGGTCTTGATCACCCGCCAGAAGTTCTTCTCCTGGAACAGGGCG
ACGTAGTAGGTCAGGGTATTGGCGTTGAACAGCAGGCTGGCGCCGTAGTTGCCGTTGTAG
GTGGTGCGCAGCTCGGTCAGCTGGCGCGAATCCATCAACTGCTTGAGCTCGTCCACGGTA
TTGCGCACCACCGGCGCGCTGCGCGCCGGTTCGGCTGCAGCCTCGCGGTCGCCACGCGCG
GCCATCGCCGCCGGTGCCACCAGCATCATGGCCACGGCCAGCACTGCTGCGTTGCGCGCG
TGCCGGGCGAAGACCGCGCCCCCTGAAGTTTCTCGCATGTCTAGACCATCCACGGATGAG
TGTGGGTTGAGATGAAGGTGGTTCCCCGCCGGGAGTCTAGCATGGGCGCGGGCGCCGCCA
AGGGCGGCGGTCACGGCGCGATTTCAATAGACCAGCTGTGCCGCGCTGCACTGGATCGAC
TGCACGTTGACGTCGGTCCGGCCCAGTTCCAGGCCCAGCACGCTGGCCAGCAGGTTGGTC
AGCAGAGTGCCGACACTGTTGAGCACCGGTCGCAGTGCTGCCAGGATCGGCTTCAGCACG
GTGCACAGCAGGCCGCTGCAGCTGACGCTTCCGTCCGGGTTGGCGACGCCGCTGCCACTG
GCGCCATCGAGGAAACCCGCCGGCGCGGTCTGGATGTACGACGCCAGGTTGTTGCGCACG
CAGCCGTTGTAGTCGATCAGGTTGCCGAGCAGGCTGTCGCAGCGGTTGATCAGCAGGCCG
CCGACCAGCGAGCCGAGCAGGCCATCGAGCAGGCCCAGGCCCTGGCCGGTGACGGTCGTC
CTGTAACCGGTCCACACCGAACCGTCTTCCCAGCAGGTGGTCAGGCCCAGCAGGCAGGGC
TTGGGGACGCCATTCTTCACCGTCCAGTTGCCCAGCGGGGCGAGGTTGCGTGCCGGATCG
CCATCGCGCAGCAGCGGGATGACCTGGTCGACGTTGTAGCGTCCGCCAGTGGGAAAGGCC
GCCTGCAGGTAACGATCGGCCAGCGCCTTGGCCGTGTCGTTGGCACTCATGCCCTGCTTG
GGCGAGCTGAGCATGCCCGACAGCACCCGCAGCAGCTCGTTGACCAGGCTCGACACTGCG
TCACCGATCGCGAGCGGATTGATCCGGGTCGAGCCGGTCTCGCCCGCAGCCAGGGTCAGG
TTCTGTGAGCCGGTGAGGGCGGGCAGGGTGATCCTGTCGTCGATCAGCGGCTGGCCCAGC
AGCTTCAACAGCTGTTCGTTCTGCAGCGTGGCGTCGCAGACATTGGCCTTGGAGAATCGC
TGTGCGGGGTCGACGTTGCCGACGCAGGCACGCAGCACCGATGAATCGACCTGGATGGTG
GCCTTGGGGGGACTGCCGCCGCACTGGATGCCGGTCAGGGTACCCATGCCGTTGGCCACG
TCGACGTGCAGCGGCAGGTGCAGGCGCGTGCCGAGCAGGTTCAGCAGCGGCCCAAGCGCG
AACAGGTTGTTGCTGTCCACGTCCACCATCAGCCGCACCTGCGCATTGTAGGCGCGGGTG
CCGACGCCGCCGATGGCGATCGACGGCGGCTCGACCACGCCGCCCTGGATGTTGATGCCC
AGCAGGTCCAGCCCCTTGATCGTCACGCCGTTGCCATCGTTGGCGATGGAGATGGCGGTG
CTGATCAGGTTGAGCACGTTGATCTTCGATTCCAGTGCGCTGCCGACGGTGCCGTCGGGT
GAGACAACTTCCGCGAACAGCCCGCCGCCGCCGGCCTGGCTGCCGAGCACGATGTTGAGC
TTGTTGATGTCCAGCTGGGTGGCGACCAGGTCGGACAGGGCGCGCAGCTGCACGCCCACC
GTCGAGTCACGGCCGACCACGGTGGCGGTGGCATCGACCAGTTGCGCCAGCGAGATCTTG
TTGACCGACAGCAGGCGGTTGAAATCGGCCACGCTGAGGTTGGCGCTCACCGGGATGTTG
AGTGCCTTCAGCAGGCCGGATGGGGTGACGTTGGCCTGCGCCAGACCGTCATAGGACAGC
ACCGTGGCATTGCTGACATCCAGGCCGACCAGGCGCAGGGTCGACAGCAGTACGGAATCG
CCATTGGTGCGCAGCAGCTGCGAGCCCACCGCGAACACCGCCGTGGGCTCCGAGCGGCGG
GCGACCGCCTGCACGCTGACGGTCGGCAGGCTGGTGTTCTGGCCGAAGAAGGGCAGCACG
CTGCGCTCGGCGATCACCTGCACCGCATTGCGCGGGTTGCTGGCATCAACGCTGGTGACG
AAACGGTTGCTGGTACCGCGGCTGGCACTCCAGTTGCCGCAGCGGACCTGCAAGGTGCCT
GCGAACCTGTTCTGGGCCAGTGCGCTTTGCCGGGCGGCGCTGTTGTCGCTGTTGTCCGCG
CTGCACAACTCCAGTCGCTGCGCGCCGGCCAGTGCGGCCAGATCGGCAACCTTCTGCGCA
TCGCGCTTGGCCCAGAACAGATAGCCGATCTCGATCAGGCCCAGCATCGCCAGCAAAGCC
AGCATGACCAGCATCATGGTGACCGACATGCCGCCGCGTGTGCGGCCGAAACTGAACTGG
CGTGGGCGTTTCATGGCCTACCTCAGCGTCCGGAGGAGGAGGCATCCTTGGACCGGGCAA
CATCGGTCTCAAAGAAGTCCGGGATCTCGTGTTCAAAGCTCTTCAGGTAACGCGCATAAC
TCAGGGTGGCCTGGTCACCCAGGATCGGCAGGCGCTGGCCGGCCTGCTGTCCCGACGCCT
GCAGGCGGAACAGGTTGCGGGTGGCTTCGCCGCTCTGCAGGCGCGCACGCGGTGTTGCCG
GCGGGGCACCGTCGGTTGCGGGGAGTGCCGGTGGCACCGCTGCCACCGCCGCGGATGCGG
CGGGTGCGGCCAGCTCCACGGTGGGAAGCGGCTCGGCCTGCATCGGTGCTGCGGCCGGTG
CCGACGGCAAGGGGCCACCTAGCATCTGTCCGGTCAATGGCTGTTGCTGGGCCTGCACGG
CACCGGCAGCAAGCAGGCAGGACAGCACGGGCAACAGGCGTCGGGTCAGGTGCATCGCAG
TCATGGTGTGCTTCCGGTCGGGTGTTCGGTGGTGCTGAAGCGTTCCAGCATCGACGGTGG
CAGGCGCTGCGGATCGCGCTCGTCACGTGCTTCGCGGCGTGGTTCGGCTGCCAGCCGGGT
GCTGCCCGACGCACGGGCGCCGTGTTCGCTGCTGGCCGCGGACGCAGGCGCAGGGGCGTT
GACGGCGGCCGCCGCCTGCCGCTGCTGCAGGCGCGTGCGGATCTGCTGGGCCTGCTGCTG
GATGCTGCGGCGCGTTTCGTCGTTGAGGTTGGCCTGTGCCGCCAGGCGCTCCGCGGTGGC
CTGGTCGCCGCGCAGGAGCGCCCACAGTGCGAGATTGGCCGTGGCCTTGGCGTTGCCTGG
CGACAGTTCCAGGGCCTTGGCCAGCGGCTCGCGCGCCTGGTCGAACTGGCCGGCGCGCAG
CCGCGCATAACCCAGGTCGCCCAGGTAGTCGGTGTTCAAGGGCTGCAGTTGCGTGGCGCG
CGCCAGCGCCTGTTCGCTGCCGGCGTCGTCATCGCGGCGTGCAGCGATCAGGCCCAGGCC
GTGGGCGGCCGCAGCGGCCTGCGGCCCGCTGGACAGCTCGCGATACAGCGCTACCGCTGC
GTCGCTCTGGCCAGTCTCGCGCAGGGCGTCGGCCTGCAGCAGGCGCAGGGCGGGGCGATC
ACCATAGCGTTGGCGGAAGGCCTCCACGTGGGCGAGCGAGGCATACCAGGCGCCCTGCTG
CTGCATGCGCTCGATCAGCTCCAGATAGGTGTTGCGGCTGTCCTGCGGATCGGGCTCCGG
CGGCGCAAGGCTGGGCGCCCGCACGTACTTCGGCGTGGTCGATGCGCAGCCACTGGCCAG
GGTGGCGAGGGCGACGGCAAGCAGCAGGCAGGGGGTGCGCAGGGCAGGCATCAGGGCGAT
CCCATCTTGGACATGGTGGTGGCCAGCGCGACCAGCGCTGGACCGGCAAGCACCAGCATC
AGTGCCGGCAACAGGGTCAGCATCATCACCACGGTCATCTTCACCGAGAGCTTGCCGACC
TTTTCCTTCAACGTGTTGCGGCGCTGCTCGCGCAGGCGGATGCTGAACTGGCGCAGCGGT
TCCTGCACGGCGCCGCCGTGCGCATGCACCTGCAGGATCAGCTGCATCAGGCTGGCCAGG
TCGTCATCGGCGTAGACCTCGCTCAAGCGCCGCAGTGACTGCGCGCGGGTGCGGCCGTGG
GTGTAGGCCACGTTGGCTTCCTGCAGTTCGCCGCCCAGTACCGGCAACGCATCGCGCAGC
TTGTCGCCCAGCGTCTGCAGGCTCTGGTCCATGCTGAAGCCCACGCCCTGCAGCAGGCGC
AGCAGGTCGATCAGCAAGGGCAGTTCGTTCTCGACCGCGCGGCGGCGGCGCTTGACCCAC
GACGACAGCACGAACTTGGGCAGCAGCAGCCCGGCCGCCAGCGCACCGATCACCACCATC
ACCCTGGCCAGACCGTGCGCGCTGCTGAACGCCAGCGCCAGCGCCAGCACCAGCAGCGCA
AGCAACAGGCGCAGGCCGAGATAGATGGCGGTGCCGCGGCGCGTGTTCCAGCCGGCCAGG
TCCAGCAGCAGCCTGTCCTCGTTGGCCAGCAGCGCGGCCTCCAGGCGGCCACCACTGAGC
GAGCGCCCGAAGCGCTCGAGCCAGCCCAGCGAGTCGCGGCGCGTGGCCTCGGTGTCGCGG
GCTTCCTCGCGCGGCTGCAGGGCGGTCTTCAGCGCGGCCGAGGTGCGGTGCTCGCGATGG
CTGCGCACCCAGCCGGCAATGCCGAGCAGGGCGACGCCCGCTGCCAGCACCAGCAGCGAA
AGGGCGAACCAGGCGCTGGCGCTCATCGGGCACCTCCCGGGTAGCTGCGGGCGGTCATAG
CGATTTGGCCAGGCGGTACAGCAGCAACGCCCCGAGCAGTTCCAGGCCCAGTGCGATCAG
CAGGATCCTGTGGCCGAGCGGGTCATGCAGCACCGGCTGGAAGAACGACGGGCTGGAGAT
CGCCATCAGCACCGCACTGGCCGGAGGCAGCAGCCCCAATACCCAGGCCGACATGCGGGT
TTCCGAGGTGGTGGCGGCCAGCTCCTGCTGGGCCTGCTCCAGGTCGCGCATGAAATCACC
CATGCGCTGCAGGATCTGGTCGGCGCGCCCGCCGATGCGCACGCTCACCCCGATCACCAC
CGCCAGCACCTTCAGCACGTCCATCCGGTACGGCTGTGCGGCCAGGCTCAATGCACGATC
CAGCTCCATGCCGCTGCGCGCATAGCGCACCGTGGTGTCCAGCAGGCCGCGGAGTGGCGC
GCTGGTCTGCATCGAAGACACCTGGAACGCGGCCTGCAGGCTGTTGCCCAGCGCGGTGAG
GCGGACCAGGTTGTCGAGGAAGTCCGGCATCTGGTGCAGCAGCTGCGCGCGCAGTCTGGT
GATCCGGCGCATCACCCACAACCAGCAGCCCAGCAGGTACAGCAGCAGGGTCAGCGGGAA
CATCCAGGCCGTGCCCAGACGCATCGCCGCCACGACCGCAAGCACCAGTCCCGGTACCAG
CAGCATCAGTGGCAGCTTCCAGCCCGGCTGCAGGCCGGCGCGCTGCAGGACGCCATCCCA
GGGTAATGCGCGGCTCCCACTGCTGGCGGGGCGGGCCGAATCGTTCGCCGCCGCAACGGC
AGGCCCGGCCGGCACCGCACCGGCCGTGCTGCCGCGTGCCAGCTGCTGCTCGGTGTGCTG
CAGCGAGACCTGGCGCTGTTCACGGCTGCTGGCGGTACCCCACAGCCAGACGGCCAGCGC
CAGCAGCACCGAGATGATGCTCAACACGCCCAGCAGCAGGCCGGTGCCCATGTTCAGAAG
TCCCCGTAGAGTGATTCGCGCAGCTGCTGGCGGAACGGCTCCAGCTTGTGCGAATGCGGA
TGGAAGCCCAGGCCGATCCAGCGGTCGGTCTCGCGGCCGGTGCCATCGATCTGCACCTCG
TGGCGGAACATCTCCTGGGTGGTGATCAGGTTGTCGCTGACCCCGGTGATCTCGGTGATC
GAGACCAGCACCCGGCGCCCGCTGCCCAGTCGCGAGATCTGCACGATGAAATCAATGGCG
CTGGCGATCTGCCGGCGCAGGCTGTCTTCGCTGCCCTGGAAGCCGGCAAACCCGGCCAGC
ATCTCGATGCGGTACAGGCAGTCGCGCGGCGTGTTGGCGTGGATGGTGGCCATCGATCCG
TCGTGGCCGGTGTTCATCGCCTGCAGCATTTCCAGCACTTCAGCGCCGCGCACTTCGCCG
ACCACGATGCGGTCCGGGCGCATGCGCAGGCTGTTGCGCACCAGGTCGCGGATGCTGACC
GCGCCCTGGCCCTCGGCGCCGCCGATGCGGCTCTCCAGGCGCACCACGTGCGGATGGTTC
AGCGAAAGCTCGGCGGTGTCCTCCACGGTGATGACGCGCTCATCGGCCGGCACGTAGCTG
GCCAGGGCATTGAGCAGCGAGGTCTTGCCCGAGCTGGTGCCGCCGGAGACCAGGATGTTG
CAGCGCCCCAGCACCATCGCCTTCAGCAGTGCCTGCATCGGTGCGTCGAAGGTGCCCTTG
GCGAGCAGTTCGTCGGGGGTGAACGGGTCCTTGCGGAACTTGCGGATGGACACCATCGGT
CCGTCCACCGCCAGCGGCGAGATGATCGCGTTGAGGCGGCCACCGTTGGGCAGGCGCGCG
TCGACCATCGGATTGGAATCATCCAGCCGGCGGCCGAGCGGGGCGAGGATGCGGCGCAGG
ATGCGCAGCAGGTGGGTATCATCGGTGAAGCGCTGGGTGGCGCGCTTGAGCTGTCCGCCC
TGCGAAACGTGCACGTCCTTGAAGCCGTTGATCAGGATGTCTTCGATGGAGGGGTCGTGG
AGCAGGTCGTCCAGCGGGCCGAAACCGGTCAGCTCCTTGACCAGTCCCTCGGCGACCACC
TGCATCTCTTCTTCGTTGATCGGGATGCGCCATTCCTGGATGAAGCCCACGGTCTGCACC
TGCACCCAGCGGGCGATGGTGTCCGGGGCCCAGGAATCGATGTCGATGCGCTCGTCCTCG
ATGCTGTTGAGCAGATGCTCATGCGCGGCCGACAGCACCTTCTGGTACTGCTCGGTCTGC
GCGAACGGCAGGTGGCCCGGGGCAGATTCGGGCAGTACCGGGCGGGCAACGGCATGCGGG
AACGGGGTTACCTTGTCTTCCATTGCGATCCACCCAGGGCAAGGGAGAGTCTTTCCCGCA
GGCCATGCGGCTGGACCGGGCAGGCGGCCGGATCCAGGCGCGACACGAGCGGGGCGAGGG
CACGCAGATAGGGGTCGCGCGGGGCATCCTGCAGCAGCAGGTGTCCCTGGCTGGCGGCCA
GGCGCACGCGCGGTCGTTCGGGCAGCGTCGCCAGCAGCGGTACTTCGAAGCGGCGTGCGA
TCTGTTCCGGGCTCATGCCGCTGCTGTCATCGTGGCGGTTGATCACCAGTTGCAGGCGCT
TCTCGCGCTCACGCTGGCCCGCCAGGTGCTTCAGGGCCTGGTCCAGAGAAACCAGCGTGG
CGATCGAGGCATCGGTGACCAGCCAGATCTCGTCGGCCTGGTCCAGCAACAAGGGCGGAA
GCTGCCGCAACGGGCAGCCGCCGGCATCGCACAGCACGCTGGCGAACACGCCGCGCAGGC
GCTGCAGCAGCGCGCCAGGATCCGAGGGCGGAACGGCATCGCTGCCACTGGCACGATCCA
GCAGCACCAGCCCGGAGTCATGGCGCGCCATGGCCGTGCGGGCGAGGGTGGCATCGATGC
GGCTGGCATTGCGCAGCGCGTCTTCGTAGTGGAAGCGGCTGTCGAGATTGAGGTACAGCG
CGAGGTCGCCGGAGGGCTGCGCCAGCTCCATCAGCAGGCCGTCCTGCTGCACGGCTTCGC
CCTGGGCCAGGGCGCGCGTCTGCTGCGCCAGCACCGAAAGATGTGCGGCCAGGGTGCTGG
TGCCGACGCCGGCGCGCACACCCAGCAGCACGATCAGGCGTGCCTTGTGTGCGTGCTGGG
CAACCGCTGCCGGGCGCGGAGACAGGGCGCGCCGCAAGGCCGCCTCGATGCCTGCGTCGT
CACTGTCCAGGTCCAGTACATCGCGCAGGCCGGCGCGCAGCGCGATCACCACGCCTTCGA
CCTGGCCGGCGCTGGTGGCGCCCACGGCCACCAGCGGCAGGTCCGGTTGGGTCTGCTGCA
GCTGCTGCGCCAGCACGCTCGAGGCGGCCGCATGCTCGGGCCGGAAGTCGAGCAGCACCA
GGCTCTGCGGGCCGCGTTGCAGGTCCTGGGCGGAGGTGGGGGCGTTGCTGTCCTGCCAAT
GCAGGGCGGTGCTCGGCGGCAGCTTGGCGGCCAGCCGGGGCAGCAGTTCGCGGTCGATGC
CGTACAGGACCAGGTTCATTGGCGGTCCTTGCGGATGCAGCGGCTGGGCGGTGGCGTAGG
GCATGGGCGTGGTATCGCAGGCATCATGGAGTCAGCGCGAGAATCCGGGCACCGGGTCCT
GGCTGACCGGACCCAGCAACCAGGAACCCCACTCGGGGAGATGCGGCCTGGCTTCGCGCT
CGCCGGGCAGCGGCAGTTCGGTGTTGCGCGCCAGTGGCTGCACCAGGCGCGGGGTGACGA
TGATCACCAGCTCCTTGTCCTGGCGCTTGTAATCGAAGTTGCGGAAGAACGAGCCGATGA
TCGGCAGGTCGCCCAGCAGCGGAATCTTGCTGACGTTGGAGACGATGTTGGAGCTGACCA
GGCCCCCGATGACGAAACTCTCGCCATCACCCAGCTCGACGGTGGTGTCGGCGCGGCGGG
TGGTGATCGAGGGAATCTGCACGTTGTTGAGCACAATGGCATTGCTGTAGTCCAGGTCGC
TCGCTTCGGGCGCTACCTTCAGCGCGATGCGGTTCGCTGCCAGCACGGTCGGGGTCACGG
TCAGGCCGATGCCGAACGGCTTGTAGGTGATGGTGGTGGTGCCAAGCCCCTGCGGTTCCA
GGATCGGCAGTTCGCCACCGGCCAGGAAACTGGCGCTCTGCCCGGACAGCGCCACCAGCG
TCGGCTCGGCCAGTACGCGGGCCATGCCATTGGCCTGCAGCAGTTCGACATCGGCGTTCC
ACAGCCCCTTGGTCGAGCCGAAAACAAGGCGGAATGCCGAGGAAATCGGCGAGACGGCCT
CGTTGCTGCTGTTGCCTTCCTTCATGCCGGGCAGCAGGCCGGTGTTGCCCGGCAACCCGG
TGCCGGGCCGCGCGAAGCCGTAGGCGAAGCCGCCGTTGCGGTTCTGGAAGTTGATGCCGA
TCTGCTTCATCGCGGTCTTGTTGAACTCGACCACCTTGACCTCGACCTGGACCACACCGC
CGCTGCTGATGGTGGACGTATCGGCAAGCGCACCCTCCTTGCCCAGTGCCATCGCCGCCG
TGCGTTGTTCCTGCATGTGCGAGAGCACGCTGTCAGTGCTTCCCTGCAAAAGGCCCTGCT
GGTCCTGCTGGGTGAACACCAGATCGTTGCCGCCGGTGCTGGCCGCACCCTGTACGGCGC
TCTGCACCCGTACTGTCACCCGTTGCGGCTCGGCCTGCTTGCGGTGCCACAGCAGCAGGG
TGGTGGTGCCGGGCATCCTGCCCACCAGCAGCGCCTGGCGCTGGCCGCGCAGCATCACGA
TGTCGGCAACGCCGGGGTCGGCAATGGCCACCCGTTCCAGGTCGGCCGGCAGGTTCCAGG
GACGCTGCTCACGGGCCTGCAGCACCAGGTCATCGGCGGCCACGCTCGTTGCCGGTGCCA
GCAGCACCAGCAGCAGGGCCAGCCACCGCTGGCGGGGAGAAAGGCGTGGACGGCGGCGAC
GTTCGGTCATGGATGCGCTCGATGCAGGTCAAAGGGAGCCACGGGGGGCGGAACTGTCGC
CACGGATGATCTCGATACCCGAAGCGCGCGGGGCGCTGCGACGGGGCGTCGGCGCACGCG
CGGGTGCATCCGCGTTGCTGCGTGGCGGGGCACTGCCGCGGCCGGCCAGCGCGTCGCCGT
CGATACCGGCGAAGGCATGGTTCTCCGGGCGCTGCAGTGCCAGCTGCTGCTCTGCGTCGA
GCCCACGCAGCGGATCGATCACGCCGCGCGACTGAGGGAACAGTGCGAGGTCGGGCAGGC
CCGTATCAGCGGGATTGCGCAGCGCCAGGAACAGCTTGCCCTGCTGCGCACCCAGCAGCA
GTCGATTGGCGTCGGCCACCGGTACCGCCAGCACCGCGCTGCGCGCGGGTTGCGGGGCTT
CATTGCTGCTGTGGCTGCTGCCACTGCCGGTGATGTCGGCCGCGCGCGGGTCGTTGCGGG
TGTCGGCCTCGCTATTGGAGGTGGCTTCCGAGGCGACCGGCGCGATGTCCTGCTGCCCAT
AGCTCAGCACGCGCAGGCGCGACAGCAGCAGGCGCGTCTGCGCGGCTTCGGCGGGGCTGT
TGATGCTGGGCTGGGCATTGCGCAGGTTGAGGAAGACGTCGACGAAGTCACCGGGAAGGA
TGCGGTTGCCGGCACCAACCAGTTCGTCCACGGGCACGGCCAGTGCGCGCTCGCCCGGCC
GCAGCTGCAGCGAGAAGCCCTGTGCCAATGCGCTGCTGCTGATCGGGCTGCCTTCGGCGA
TGTCCTGCACCGGCACCTTGCCGACCACGGCGGCGATGCTGGTGGCGGCACCGGCGACGG
GGGAGGTGCGCTGGGCCAGGCGCAGGTCGTTGGCGCTGATCGGCTCGCCCGCGGGCAGGC
GCGCCACGGCTTCCACCACCGTGATGGCCTGCACTTCGTTGTGCGCGATCGGCGCGGCCG
TGACCGGTGCGGCCGGTTTGCGCCCGATCATGAAGGCGATCAGCGCCAGCAGCACGGCCA
GGCCGATCAGGGCGACGGCAGCGATGCGGGTCAACTTGAGCATGGAACCGTCTCCAAAAT
ACCGGTCATCAGTTGCCGCTGCCGAGATCGAGCTGGGCGACCGCGACGCTGCGGATGGGA
GCCTGCATCACCCACTTGTAGAGCGTGGCGGTGCCGGGCAGGAAGGGATGGCTGGCGTAG
TCGTAGCTGACTGTCACGGTCATGCACTGGGCCGTGGCCAGGCCGGCGCAGGGCGCCTGC
GCGGACACCACGATGGCATTGCTGCCCCCCGCGCTGCAGTCCACGTTCTGCTTGGAGAAC
TGCAGCAGCCATTGCATCGAGGTGCGTGCGGCGACGCAGGCGGCGGTGCGCCGTTCGCCG
GCCGTGCCGTAGCGCAGCGAGGCGCGCGCGCCTTCGGCCGAGGCGGTGGCCAGGGTCTGC
TGTGCTGCCATGATCATCACCCCGGAGAAGGTGAACAGCAGCAGCGGCAACAGGCCGAGC
ATCAGCATCAGGGCGAACTCGATGCTGGCGACGCCGCGTTGCTGGCGCGGGCTGCGGATG
TTCATGGTGCACCTCCGTAGATGCTTGCCAGCACCCAGCCGATGGCGGCGAGTGCGAGGT
AGGCGGCATAGGGAATGCCACGTCGTCCCTGGCGTGCGGCCTGCATGTCGCGCAGGGCCG
GATGCGCGTGCCATTGCGTGCTGGTGCGATTCACCTGCATCTGCAGGTGGCCGGGCAGCA
ACACGCCCAGGCGCCGGCCCGCCAGCACCAGCACGGCGTGCAACCCGGCGGCGAGGCTGG
CGACCAGCCAGACCGGCAGCAGCGCCTGCCAGCCCAGCATCAGCCCCAGCACGGCAAAGA
ACTTCACGTCGCCGGCGCCCATCCAGCGCAGGGCATAGAACGGCAGCAGCGCCAACAGGC
CGAGCGCCGCGCCGGCAACGTGGGGCAGCCACGGCTGGCGCGGCGCACTGAACTGGCCGA
AGACGATCACCACGGTGGCGATCACGCAAGCGGCGATCAGCCAGGCGTTGGGCACCCGAC
GGGCATACAGATCACTGATCGCGATCCGCAGGCATACGCCGATGGCCAACAATCCCAGCA
GTGTCATCGCACACTCCGTCGTCCGTCACTGGACGGTCTTCGCCTGGTTCCATGCGCCCC
ACCGTCGCGGCTCTGCCGGCCGCGCGCGGTCGCCGCTCAGGTCGTCGAGCCCGACGCCTT
GGTGGCCAGTGCGGAGAGGTTCTTGAACAGCGTTTCGAAGAACCCCTTGATCTGGTCGTT
GCCGACCGCGATCAGGACACCAGCGATGACGGCAGCCAGCAGCCCGTACTCGAGCGCGGT
GACACCGTCTTCTTCCTTCAGGAATTTGCGGATCGATGCGTTCATGACCAATGTCTCCCT
CTACCTGTCTGCGGATGCAGTACACCTGCGTTGGGCGGTGGCCCGGCTCCGCCGGGATCG
TCCGTGGGCCTCCGCGCGTCCTGGCGGAGGAGGCACGGCGGGATGGGCCCGCTGTGCTCA
AGCAGGGTGATCGTCCCCAGGCAGGCCGCCAGCCGCACGGTCGCGACCGCTCGGCCCGGG
GCCGGTGGTCGAGGCATCCAATGATGCGTGCGTGGTCATGCTGTCCCCCTGGGTGCGGCC
GGATCAGTTGGCCGGATCACCGTGCTATCGACTTTGCCTGAATGGAAGTTGGCTGCAACA
GGAACCTATATGCAAATTCGGCAGAAACCCCGCGATGCTGAAACTTTCAGGGCGTTTCTG
TGACGAGAATCCGTTCGAAGGCAAAACGATTCATGCTCGTGCAGATTATGTGATTTCCAT
TTTCCGGCGCATGCGAGGACCATGCCAATGGCGCCGACATTTTCTTCATCTGTGTATCCT
TTTTCTTCATTGCAGCCCGCGGGTTTACCTTCGCCGATTATCGGGCATACTCGCATTCAA
GCTGTTGCATTTCCATGGTTGGCCGCATCGGAGCCGATGCGGCCTGCACGACAACGGAAG
TGGTTTCTGGATCGCTGCGCGCCCTGTCAGGCAGTGGGGGCCGCATCGCATGGCGGATCA
ACGGGGGACAACACTGTCATGGTCGATGGTGGGGTAGGAGACAGCGGCGACAGCGGCCTG
CGGTCGATAGACCTGGCCACGCTGAGCGGCGTGCTTCGTGTCTGTGATGTCGAACTGCTG
CTGCTCGATGGCAATGGGCCACGTGCGGCATTCGCTTCGCGCGTGCACGAGGAAGCCCTG
TTCTGCAGCATCAGCTGCGGTTTCCACTGCCGCGGCCGTTTCATGCTGCCGCCGGACTGG
GCGATGCTCGGGTACCTGCACGCCACCGATGAGACGCTGAGCTGGTGCCATGGCGTACCG
CTCACGCCGGGGATGGCGTTGACGATCATGCCGGAAGGCATCAGTGAGTTCACCCTGAGC
CCAGGCACGCACATGACCCTGATGCTGCTGCCGGTGGCACGGGTGCAGCGCAAGCTGACC
GAACTGAGCCTGCGCAGCACGCCTCCCGCTGGCCAGGCACTGTCACTGTTCAATCTGGCC
AGCGAAGGCACGCCGTTGGCACGCCACTACCAGCAGCTGCACCTGCAGCTGGGGCAGGGT
GCAGGCCTGCAGCCGGAAGAAACTGAAACCCTGCTGCACGAGCATGTGCAGGCCCTTCTG
GGTGCCGGTGCGGCGGATCGCCCGGGTTGCAGCCGTGCACGGCGTACGCATTATCTGATC
GCACAGCGGGCAGAGAACTTCATGCGGCTCAACCTGCGCCGCAATATCTACATGAATGAA
ATCTGCGATGCGGCTGGGGTCAGCGAGCGCGGCCTGCGTTATGCGTTCGAGGACCTGTTT
GGAACCTCGCCCAACCGGTATCTCTCCATGCTGCGCCTGTGCGCGGCCTGCCGCAGCCTG
TCGATGGCCGATTCCAGCCGTCGCTCGGTGAAAGCCATCGCCCTCAGCTGCGGCCTGTGG
GATCTTTCGCGCTTCGCCGACAATTACCGCAAGGTATTCGGCGAACTGCCGCGCGATACC
CTGATGCGCGCGCCCGCGCAGATCGGCCAACCGGCCTGAGCCAAGCCCCGCAAGGGTTTT
CGCGGCATTCGTGCCGGAATTGCACATCCGCTTGCCGATCATGTTGCCGCTTCTGCATAA
ACGGCTGCCGATTCCGGCCGTGGATTTGCCGGAATGCGCGATTGCCGTGCCGGATTGAAG
TGCGCCGCCACCGTTGCAACCGCTGAAATGTCAGTCACCTGCCTAACGGCAAGTCCACTG
ACATTCCAGTTGTTCGCCTACGGGGGAAATGCTCATGAACCGCATCTACCGGCGTGTATG
GAACCGCCAGCTCAATGCTCTGGTTGTGGCCTCGGAACTGGCCACCGGCGACAGCGGCGG
CGGCGCCGCACGCGATCCGCGCGCCTTCCTGCTGATGCCCACCGCGCTGGCCCTGGCACT
GCTGTGCGCGCTGGCCAGCGGCCACGCAGGGGCATCGGAAACCAATCAGTCGCTGCGCGA
CCTGCAAGCGCTTGCGGCGAAGTATGCGCAGCCGATGCCGGTCAAGGTCGACGCGGAAGT
GGCCTTGGCTGCCGCCGCGCGACAGGCGCAGAGCAACCCCGCGATCAGTGCGGACGCTCG
CCTGGGCCTGCAGTTGAACACCACATCGCTGCCGGTGGTGCGTGACGTATTGCCGGCCGC
CGTGCAGGTGAAGCTGGCAGCGAACACCACGCCGAAGCAGGTGGCCGTGCCGGCGCTGGC
GGCCGATGTACGCGCCACTGTCGGCCTGGGCAACACTGCGATCAAGGCGGCACAGGTGGA
TGCATCGCTGGCAGCGCACGTTGCGCCGGGCGCGCAGGCGCCGCTGGGCGTGGCTGCCGA
TGCGCGCGTCAGGGCCAAGGTCGGCATCGCTGGCCATCAGGTCGCTTCGATCGATTCGGG
TGCCCAGGCGGCAGCGGGCCTCAGCGGTTCGTCCCTGAAGGCCTCTGTCGACGGCGACAC
CGACGCGCATCTGGCGGTGGCTGGCCATCACATCGAGGGGCAGGGCCAGGCACGGGCGAC
GGCGGCGGTCACGCTGCCGGCCAAGGAGGAACTGCCGGGTGACACGCATGATCGCGCCAT
CAGTGCCGCGTTCGATGCCGGCGCCGCGGGCAAGGTGCGCGTGCAGGCGCCGGACGGCCA
GGAAGTAGTCGCCGATCGCAACCTGAAGCTGGCCGGGCAGGCAACCGTAGCCGCGCAGCA
CAGCGCGCTGGGCGTCGGCGGTCTGGTGGGCGGAACAGTGGATGCTGTCGGCGGGACGCT
TCACGGTGCCGCGGGTGCGGTCGGTAGCACGGTGGGTGGTGCGCTGAACGGCACCGTTGG
CACGGTTGGCGGTGCAGTGGGCGGCGCTCTGAACGGTACTGTCGGAACAGTCGGTGGCGC
AGTGGGCGGTGCACTCAACGGCACAGTCGGCGCGGTCGGCGGTGCAGTGGGTGGCACGCT
CAACAACGCGGTGGGCGCAGTCGGTGGTGCAGTTGGCGGTGCACTGAACGGCACGGTAGG
CACGGTCGGTGGCGCAGTGGGCGGCGCTCTGAACGGTACTGTCGGAACAGTCGGTGGCGC
AGTGGGCGGTGCACTCAACGGCACAGTCGGCGCGGTCGGCGGTGCAGTGGGCGGCACGCT
CAACAACACAGTCGGCGTGGTCGGTGGTGCAGTTGGCGGTGCACTGAACGGCACGGCAGG
CACAGTTGGCGGCGCCGTGAGCGGCGCGCTCAACAACACGGTCGGTGCGGTCGGCGGCAC
CGTGGGTGGCGCTCTGAACGGCACCGTTGGCCAGGTCGGCAGCGCAGTGGGCGGTACGCT
CAACAACACGGTCGGCGCAGTCGGTGGTGCAGTTGGCGGTGCTCTGAACGGCACGGTCGG
CACAGTTGGCGGCGCACTGAACGGCACCGTCGGTACCGTCGGCGGTGCGGTGGGTGGAGC
TCTGAACGGCACCGTTGGCCAGGTCGGCGGCGCAGTGGGTGGCACGCTCAACAACACGGT
CGGCGCAGTCGGTGGTGCAGTTGGCGGTGCTCTGAACGGTACTGTCGGCACTGTTGGCAG
TGCAGTGGGCGGCGCGCTCAACGGCGCGGTTGGCCAGGTCGGCGGCGCCGTGGGTGGCGC
TCTGAACGGGACTGTCGGTACGGTCGGCGGTGCAGTGGGCGGCACGCTCAACAACACGGT
AGGCGCAGTCGGTGGCGCTCTGAACGGCACTGTCGGTACCGTCGGCAGTGCGGTGGGTGG
CGCACTGAACGGCACGGTTGGCCAGGTCGGCGGTGCAGTGGGCGGCACGCTCAACAACAC
GGTAGGCGCAGTCGGTGGCGCTCTGAACGGCACTGTCGGTGCCGTCGGCAGTGCGGTGGG
TGGCGCTCTGAACGGCACCGTTGGCCAGGTCGGCAGCGCAGTGGGCGGTACGCTCAACAA
CACGGTGGGCGCAGTCGGTGGCGCATTGAACGGTACTGTCGGTACCGTCGGCAGTGCGGT
GGGTGGCGCACTGAACGGCACTGTCGGCCAGGTCGGCGGTGCAGTGGGCGGCACGCTCAA
CAACACCGTCGGCACGGTCGGTGGTGCAGTGGGCGGCATTCTCAACGGCACCACCGGTAG
CCCCGGCACAGGCCTGGGCGGTGTGCTGGGAAGCACGCTGGGCAACGTCGGCAGCGCGGT
GGGCAACCTGCTCAACGGCAATCTCAATGGCACTGTCGGCAACCTGGGCAGCGCCGTGGG
TGGCCTGGTGGGTGGCACGCTCGGCAGTCTCGGCCTGACCCAGCCGTCGGCGATCCCGCC
GACCAGCCCGAAGGCACCGGCGCCGGCCGACCCGAATGCCGGCCTGATCATCGGCACCGG
TGGCCTGGTCGGCAATGTCGGCCAGCTGATCGGGCCGACCACCACCAGCCTGTTCGGCGG
CAATGGCTACCTGAGCAATGGCAATCTCAAGCTCAGCAATGCCAACGTGATGCAGACCTA
TTCGACGGTCAATGTGCTGGGCCTGCCGGTGGTGAACCTGTCGCCGGTCGGCAGCACGCT
CAACGGTCTGGGCGGCGCGGCCACGGGCGGCAGCTCGCACCTGACCCTGATCGGTGGCGT
CACTTCCGACAGCTACATCTACAACATCAACAACGGCAATCCGGGTGGCCTGCTGGGCCT
GCTGCTGCCGAAGGATTCCCCGGCGTGGGCGGCCAAGTGTCTGGACATCGCGCTGGCCGA
CATCTCCTGCTGGGCCGTCAACGCGGCGCAGGACTACCAGGTGCTGATGGGTGACGGCGC
CTTCGCCAACGGCTCGAAGGAAGTGGTGATCGGTGCCAACGCACGGCATGAACTGCCGAA
GGTCGATGCCAATGTCGCCTTCCCCGGTGATGGCGTGAACGATCCCAGCAACCCGACCGG
CGTGCCGACGGCCGACTATGCCGCGCGCATGGGCCATTCGGTGATCGTCGGCGACAGTGC
CGTCGGCACCGCCAACGGGCAGACCCTGCTGGGTGCCGAGTCCACCTCCAACCAGGCCAA
CTCGGTCGCGCTGGGCTACCGCTCGGCCGCACTGCGTGGCGCGCAGGCCAGCTACAGTGC
CTACGGCCTCACGGCGCCGCAGGTCTCGGCCGGTGAAGTATCGGTGGGCACCGCCGGTGG
GGGCGAGCGCCAGATCACCAACGTGGCTGCGGGCAGCGGCAACACCGACGCGGTCAACGT
GGCGCAGTTGAAGGGCGCGATCAGCCTGATCAACGGCGTGGCGGATGCTGCGGTGACCTA
CGATCTGGACGCCGGCGGCAATCCGAACTATCGACGGGTCACCCTCGGCGCAGGCACCGG
CACCACCACCATCGGCAATCTCGCCGCCGGTGCGGTCACCGCGGGCAGCCTCGAGGCCGT
CAACGGTGGCCAGCTGGCGGCAACGAACAGCGCGATCGCCAGCTTCTTCGGTGGTCGTGC
AGCCTTTGACCCGGCCAGCGGCATCTTCACCGCACCGCTGTTCGAGATCAGCACGATCTC
CACCACCGGCGCCATCGCCCAGGGCCTGTACACCAACGCCACCGATGCCTTCGCGGCGGT
GGATGGTTCGCTGGTCAACCTCAACACGCAGATCACCGATATCCGCAACGGCGGTACCAA
GTACCTGCGGGTGAACTCGACCGGTACCGAGGCCGTGGCCAGCGGCGCCGATTCGATCGC
GGTCGGCACCAATGCGCGGGCGACGGCAGCCAACAGCATCGCAGTGGGTGCGGGAAGCCT
TGCCGATCGTGCCAACACGGTTTCCATCGGTGCCGCTGGCGCAGAGCGTCAGGTCATCAA
CGTGGCGGCCGGTACCGCGGCCACCGATGCGGTCAACGTGGGACAGCTGCAGGCCTCGGA
GCAGGGGGCACTGCGCTATGACCTCAACGCCGATGGCAGCGTCAACTATGCCAGCGCCAC
GCTGGGCCAGGCCGGCACCGCCACCACGCTGCGCAATCTCGGCCCGGGCCAGGTCAGCGC
CACCAGCAGCGAGGCCATCAACGGGGCCCAGCTGTTCGCCGCCAACCAGGCTGTGGCCAC
CCACCTCGGCGGTGGTGCTGCGGTCAGCGCCAGCGGCGTCCTGACCGCACCGACGTACTC
GATCAACAACGTCGCCACCAACGGCACCGTGACCAAGGGCAGCTACAACGACGTCGGCAC
CGCCTTCGATGCGGTCAGCAACTCGCTGGCCAACGTTGCCGACCAGACCGGCGAGATCGA
CAAGCTGGCCGTGAAATACGATGTCGACGGCAGTGGCAACGTGCTCAACAGCGTGACGCT
GACGGGCACCGGTACCGGTGCGGTGAAGATCACCAACGTCGCCGCCGGCAGCATCCTGGC
CGGCAGCAGCGACGCCATCACCGGCGACCAGCTGTTCAGCACCCACAGCACCATCGCCAA
CTACTTCGGCGGCACCACTGCCTACAACGGCACCACCAACGCGTGGACCGCGCCGACGTT
CAGCATTTCCAGCATCGCCACCGATGGCACCTTCACCAGCGGCGATTACAACAACGTCAC
CGCCGCCTTCACTGCCGTCGATGGCTCGCTGAAGGTCCTCAACCAGCGCATCACCAACGG
TGGCGGTGGCAGTGCCTACCTGGCGGTGAACTCGACGGCGGCCGCAGCCACCGCGGCCGG
TGCGGAAGCGGTGGCGGTCGGCCCGCAGGCCAGAGCAGCCGGTGCCAACAGCGTGGCGGT
CGGCAACGGTGCCAGCAGCAGTGCCGGCAACAGCGTGGCGCTGGGTGCCGGTTCGGTGGC
CAGCGTTGGCGCACAGAGCGGCTATACCGGCGCCTACGGCCAGACCGGTGCCAGCAACTC
GGCCGGTGAGGTCTCGGTCGGCAGCAGCGGCAGCGAGCGCAAGATCACCCACGTTGCCGA
CGGCTCGGACACCTACGACGCAACCAATGTCGGCCAGCTGAAGAACGGCGTGAATTACGC
CATCGACGAGTCGAAGAAGTACACCGACCAGAAGATCCAGAACATCACCAACGTGGCGGG
CAGCTTCCGCGCCAACAACACCAACAACCTGGCCGATCCGTCCGCCAGCGGCGCCAACTC
CGCCGCCGGTGGTGCAGGCTCCACTGCCGCCGGTGCCAACTCGACCGCGCTCGGCAATGG
TTCACAGGCGCAGGCCGACAACTCGGTGGCATTGGGTGCAGGTTCGGTGGCGAACCGGGC
CAACACGGTCTCGGTGGGTGCCAGCGGCGCCGAACGCCAGGTGGTCAACGTGGCCGACGG
CTCGCAGGCCACCGACGCGGTCAACGTGCGCCAGCTGCAGGCGTCGCAGCAGGGCACCAT
CCGCTACGACACCACGGTGAACGGTGCGACCAACTACAACAGCGTCACCCTGGGCAGCAC
CAGCAGCGGCCCGACCACGGTGCGCAACGTTGCCGCTGGCACCGCCGGTACCGACGCGGT
CAACGTGGATCAGCTGAAGTCGGGCATGGCGCAGACCCTGGACTGGTCCAAGGCCTACAC
CGACGAGCGTATGGGTGGCTTCGAGCGCGACCTGCGCAAGACCGACAACCGTGCTTCGGC
CGGTATCGCCTCGGCGATGGCCACCGCAGCGCTGCCGCAGCCCAGCGAGGCGGGCCGCAG
CATGGCCTCGATCGCGGCTGGCAGCTACAACGGCGAATCGGGCGTGGCGCTGGGCATCTC
CGGTGTCTCCGAAGGCGGGCGCTGGATCTACAAGTTCAGCGGTTCGACCAACAGCCGTGG
CGAGGCCGGCGTGGCCGTCGGTGCCGGCATCCAGTGGTGATCCCCGCCGCCGGGCCGCGC
CCGCGGCCCGGCATCGCGGAAACGTCTACAGGGGGAATGACATGAAACAGCATCGCATCG
CCCGCGCCGGCCAACATGCCGCTACGCTGGGCCTGATCCTGGGGATGGGCCTGCTGGCCG
CCTGCCGCAGCCATGCGCCGGCCACCGACGGTCCCGTCGAAGCCACCGCCGTGCAGTTCC
CGGAGGCCTCCAGGGCCTCGTTGAAGGAAGGCATCTATCCGGACGTCGCCGACCTGCGCC
GCTTCGCGCCGGGCATGAGCAAGCGGCAGTTGTACACGCTGCTGGGCACGCCGCATTTCA
ATGAAGGCATGTGGGGCGTGCGCGAGTGGAACTACCTGTTCAACTTCCGCACCGCGCAAG
GTGCGGAGTATTTCACCTGCCAGTTCCAGGTCCGCTTTGACAGCAAGGGCATCGCCCAGG
CGGGTTACTGGAAGCCGGAATCGTGCGCGGCCGTGCTGGAGCCGCCGCGGCCACCGGTCC
CGCCGGCACCGGCACCGGCACCACTGCCGGAACAGCCGCTGCGGCTGTCGGCCGACGCGT
TGTTCGGCTTCGACAGCGCGGTGCTGAGCGCGGAAGGGCAGCAGGCGGTGCAGGGCATCC
TGGCGCAGGTACGCGAAGCCGCACAGGTGCAGTCGATCAGGGTGACCGGCTATACCGACC
GTATCGGCAGCGCCAGCTACAACCAGGCGCTGTCGCAGCGCCGCGCCGAGGCCGTGCGCA
GCGCGCTGGTGCAGGGCGGCGTGCCTGCGGCCAGCATCAGCGCCGAAGGACGCGGCGCGG
CTGAGCCGATCGTGCAGTGCGGGCAGCGCAACCGGCGCGAGCTGATTGCCTGCCTGGCGC
CGAACCGGCGCGTGCAGATCGCCGGGATGGCACAGCCACGTTGACCCTCCTGCGCCGGGG
CTGTGCCCCGGCATCCCGAGTCCCCCCTGACCGCCGGCAGGCGTGGCAACGTCTCCCCCG
TCGTCCACGCCTGCCTGCGGCTCAGGTCTACAAACGGTGCACGCGATGAATGCCCAATTC
CTGCCACTCTCCATGAAGACGGAAGCTACGCTCAGCGTGTACGGCCAGCTCGGCAACCAT
GCCGTGGTGCGCATCCCGGGCCGGCGCCTGCCCGGCCTGATCCTGCAGGCCGATACCGTG
GCAGGGTTCCTGGCCCAGCTGCAGGAAGCCCAGGCCTGCCTACGCAGCGGCCGCGCACAG
CGCACCGACGCCGAGCTGGACATGCTGATCGACGTGCTGCAGCAGTGGTACGCCTTGATC
GAATCGCGCCTGGCCGACGCCGGCGAGGCGCTGTAAAGAAAAAGGGGACGGAGGGGATTA
AGTCGTTTCCTGCACACGCGGGGCAAGAACGACTTAATCCCCTCCGTCCCCTTTTCCTAC
GCGCGGGCGCGGACCAGCCAGCAGGCGGCATCCACGCGTACGCGGTCGCCTTCGATGAAC
GGCGCGAATGCAGCCAGCGCCTGGTGGCGAAGCACTGCGGCACGGGCTTCCGGCATTGAG
CGCAGGGCCAGCCCCAACGGGCCCAGCTGGCCGACATAGGTGGGCAGGTCTTCGCGGGCG
ATCGAGCAGGGCAGGTCTACCGCAACCACCTCCACATCCTTCCAACCGGCGGCCTGCACA
AGCCGCTGTACCCGCCCGCCATCGGCGAAGGCGAACTGTCCCGGCGCGCCGGGTACCCGG
GGCGGCAGATCCAGTGCATCGCCGATGGCGCGCTCGGCCGTGGTCATGAATGGATTTTCG
TCGGCACTGCGCCAGGCGATGAAGCGCAGCCCAGCGCGGGGTGTCGCGGCACGATGCAGG
TTGGCGAACGCGGCCTGGCTGTCCTCGAAGAACATCACGCCCAGCCGCGACTGGATCCAG
TCGAAGTGCGCGGACGGCAGAGGATGGCGCTGCGCGTCTGCCACGATGAAGTCCGCGTCC
AGTCCCGCAGCCTCGGCGCGCTGGCGGGCCAGCGCCAGCATCGGCGCGGAGATGTCCAGG
CCGGTGCTGTGTGTCGCTGGGCGTGCGGCGGCTGATGCCAGCAGGCTGGCACCGGTACCG
CAGCCTACATCCAGCAGTTGCATGACGGTCTCCGGAAGTTCGGCCACCAGCAGGTCGGCC
ATGGGCTGGAACAGGCCATCGAGAATGGCCTGCTGCGCAACCCAGACCTGGCCGCCAGGA
CCGTTCCACAGGGCGCTCTGATCAACGGGGGATGTACGGGTCATGGTCTTGCCTTGCAGG
GAAGTCGCCCATAGGTTGGCGCTTGAAGGTCACTTGAGGTCAAGCCCGTGCGTGAACTGG
ATATCGGCGAAGTGGTCAAGCGCAGTGGCGTGCCGGCCTCGACCCTGCGTTACTACGAAC
AGCTTGGGCTGCTGCAGGCACTGGGCCGTCGCGGCCTGCGCCGGCAGTACGACGAGCAGG
TGCTGGAGCGGCTGGCACTGATCGGCCTGGGCCAGGCGGCCGGGCTGTCGCTGCAGCAGA
TCGGCGCATCGCTGCCGCCGCAGCGCGGATGCCTTACGCTGGATCGTGAGGCCCTGCTGG
CGCAGGCTGATGTGCTGCAGCGGCAGATCATCCAGCTGCAACGGGTACGCCGGCACCTGC
AACGTGCGGCGGCCTGCCCGCAGGCAGAGGATGCCCGGAAGTGCGGCTCGTTCCGGAAGC
TGCTGCGGGCACAGCAGCGCATGGCGGGTGGGTGAGAGAAGCGTATCCACGCATGGCGTG
AATCCACTGCAGCACGACCTCGGCAGATCCACGCCCTGCGTGGATGATTCAGTCGCGGGT
GCTGACTTCCCACGTGGCATGCAGCACCCCCGGCACGTGCTCCATCCGTGCCAGCACCAG
ATCCAGCTCGTCGGCACTGACCGCGGTACTGACCAGCACCGCGATCACGTCGGTAGGCGC
GTCGGCATGCTCGACCACCTGCACATCGCCCACCGGATACTGCGCGGCCTCCAGCGCATC
GACCAGTCGCTCGCGCACCCGCGGTACGGCTTCGGCATCCACGCTCAGGCGCACTTCGTA
GGTGGCTTCGGTCGCCGCCTCGTTGATCGGGATGCGGTTGATCGCATTCACCAGCGGCCG
CAGCAGCGTGTTGCCGGCGATGATCAGCACGGTCAGCAGCACGCCCTCGGCCAGCATGTC
CGCGCCGGTGCAGCTGCCGACCGCCGCCGAGCACCACAGGGTGGCGGCGGTGTTCAGGCC
GCGCACGTTCATGCCTTCCTTCATGATCACGCCGGCGCCGAGGAAGCCGACACCGGAGAC
CACGTAGGAGATCACCCGTACTGCCTCGGCGCTGCCGGCGATGCGCATGCCCAGGTCGAC
GAAGGCGGCGGCGCCCACTGCCACCAGCACGTTGGTGCGCAGGCCGGCGGTGCGTTGCCG
GTACTGGCGCTCGGCGCCGATCAGCGTGCCCAGCACGAAGGCGGCCAGCAGGCTGACCAC
GGTGTCGGCGAAGGGACCGGCCTGGAAGGTCTCAATGAAGCGCATGGCCGGAGTCTACCC
GGTCGAGGTGACAGTAGATCCACGCCATGCGCGGATTTCGAAAGTGTCAGAAACGACTTA
ATCCCCTCCGTCCCCTTTTTGCGGGGTCAGTCGGTGTCGTCGACGCGCTCGCCCATCAGT
TCGCGCTGGCGCTTGTCCAGTTCCTCGGCGTAGCGCTTGCGGACGAAGGCTTCAGAGACC
ACGCCAGGACCTGGCCGTTGGCGGCGACCACGGCCAGTTCATCGGCCTGGGTCTGGTCGA
AGCGCTGCATCACGCTGACCACGTCCGCGGCCGGTGACAGTGACACGTCCCGGTTCTCGG
CCAGCTCGCCGATCATGGTCTCCGGCTTCACGCCGTCGCCGTAGACGCGCGGAATCTGCA
CGATGCCTGCGTAATGGCCTTCGCTGTCGATCAGGATCACCCGGCTGCCCGAACCCAGCG
GGAAGCGCTGGCGGAACGTGGCGGCATCGAGATCGGCCGGCGCGGTAGCCACGCCCTTGC
GCATCAGCCGGCCGGCGTTGAGGTTCTGCACCCAGCCCACGTCGCGTGCGCTCTTGATGG
TCTCGCCGCGCAGGTGCATGCGCCAGGTCGAGAACGAATAACCGAACCACTGCCGTACCA
GCGTGCTGGAGACCAGCACCGCACTCATCACCACGCTGGTCAGCAGGAAGTCGTGGGTGC
CTTCCAGCACCAGCATGGCCATGGTCATCGGTGCGCCGACCACGGCGGCGGCCAACGCTG
CCATGCCAGCCAGCGCGGCGGACGTGGCATCGATCACCGGCACACCAGTGGCCATCGCCA
GCAGGCCGGCGAACAGGGCGCCGACCAGGGTGCCCATGAACAACGAGGCGAAGAACAGGC
CGCCGCGGAAACCAAACCCGAGCGAGATGCCCGAGGCCAGGCACTTCAGGGTCAGCAGGC
CGCCGATCCAGATCAGCGGCAGGTGCGTGGTCAGGTCCAGGTGCAGCGCGCCATGGCCGG
ACGACAGCACCTGCGGGCTGGCCAGGGCCAGCGGAATCAGCAGCAGGCCGCCCACCACCG
GCCGACCCCACAGCGGCAACGGGCTGCGCTTGACCGTGCCTTCGATCGAGGCGATCAGCC
GCATCACCGCGATGCCGACCATCGCGCAGCAGCAGCCAAGCAGGCCGTAAATGGCGTAGT
CGGCGGCGCGGACATCAATCGTCGAGGCAGCCGGCAGCAGGTAGGGCTCGATGCCGGCCT
GGTCGGCCACGAATGCACCTGCCAGCGCGGCCACCGCCACTGGCGCCAGTGCGGCCGGGG
TGTAGGCGCCGATGACGATCTCGAAGGCGTAGAACGCGCCGGCCAGTGGCGCCCCGAAGG
CGGCCGCGATGGCACCGGCGGCACCGGCGCCGACCAGGATGCGCACGTCGTTGCGGCGCA
GGCGCATCACCCTGCCCAGCTGCGAGCCGCTGCCCGCTCCCATCTGCGTATACGAAGCCT
CCAGCCCGACCGAGGCGCCGCAGCCATTGGACAGCAGGGTCTGGGTCAGCACGATGAGGT
TGTCGCGCATCGACATGCGCCCGCCATGCAGGGCATTGGCTTCGACCGCATCGAGCAGGG
GCCGCTTGAGCCGGGTCGCGGCCAGGCTGACCAGGCCGACCAGCAGGCCACCCAGCGGCA
GCACCAGCAGTGCGGTCCAGGTCAGCGCGGGCAGGGAGCTCAGGCGCATGCCGTCGTCCA
GCCCGTACAGGGTGCCCTGCAGCCAGCGTGCGATGCCGGACTGCAGCAGGGTCAGGTAGC
CGGCGATCAGGCCGACCAGCAGGGCAAGCGCGATGAACCACAGGTCGCTGCCGCGCAGGC
GCAGGCGCAGGCCCTGGAAGGCCAGATGCAGGCGCGATGGCGAAACAGGCAGTGACATGG
TGGCGGCATGATACGCCGCCACCGTGGTCGCCGCCGTCACTGCATCGGGCGGTTACCGCG
TCAGAAGCGGTAGCGGCCCTGCACGTAGAAGGTGCGTGGCGCGGCCACCATGCGGCCGGC
GTTGCCATCGACGTTGCGGGTGTACCAGCGCTTGTCGGTCAGGTTGTTCACGCCCAGCGC
GATCTCGCTGTCGTCCAGCCCCGGCACCTGCCAGGCCACCTGCGCGTTCCACAGGCGCAC
GCCCGGCACGCGGCCCACGCGCGCGTCAGCGGTTTCTTCCCAGGTGTTGGCGGCATCGGA
GAACTGGCCGCTCTGGTGGGTGCTGGAGACATTGAAGGTCCAGCCGGCCAGTGCGTAGCG
GGCGCCGACGCTGTCGGTGTCGCGCGAGTAGAAGGGCACGTCCAGGCCGCGGTTGTCACC
GGACTGCTGGATCGCCTGGGTCCAGGTGTAGTTGGCGTACAGCTCCAGCCCGGCCAGCGC
ACTGTCCTCGGCGAAGTGGTACTCCAGCGCGCTCTCCACGCCCTTGTGGTCGGTGGCGCC
GATGTTCTGGAAGGTCGGTGGGGTGATCCCCGGCACCTGCAGGATCTGGTTGTCGAAGCG
CATCTTGAACACGGTCACTTCCGCGCGCAGTGCGCCGTCCTGCCAGCGCGCGCCCAGTTC
GGCGGTCTTTGCCACTTCCGGTTTGAGCGGATTGCTGGCGGTCTGGGAATTCAGCTGGAT
GTTCTGCACCGGCCCGAACGAGGTGGTGTAGTTGCCGAACACAGTCAGCCGCGGCGTCAG
CAGGTAGGCGATGTTGAGCGAGGGCAGGGCCTTGTCGTTGAGGCTGCTGAAGGTCGCCGT
GCCACCGGCCTGGCGGCGGTCCATGTCGATCCATTCCATGCGCACGCCCGGGGTGATCCG
CCACTGGCCGATCGCGATGCGGTCGTCGATGTAGAACGCATGGGCATCGGTCGCGTTGTC
GAAACGGGTGGTGGCACTGGCCACGCCGGTGCGGCGGCTGACGGTGTAGCTGCGGTCGTT
GCCCCGTTCGCGCAGGAAGCGGTAGCCGGCGGTGATGTCGTGCACCGTGCTGCCCCAATG
CAGGCGCTGGGTATAGCGCGGCTCGATGCCAAGCACGCGGTAATCGCGCGGCTGCACGGT
CAACTGGGTATTGGCCGCGTTGATCAGCGAGCTGGCGCGGCTGCTTTCGTTGTAATAGGC
CAGCACCTCGAATTCGCTGTTGGCCGACAGCGTGTTGGTGTAGCCCAGGTCGATGCCGGT
GCGGTGGCCCTTCCAGAAATCGGTGGAGCGGGTGTTCTGGAACGGGTCGGCCTCGTACTG
GGCGCGGGTCAGGCCGCCCGGGGTCAGCGAGCGCACATCGTAGTACGACAGCTTGGCACG
CAGTTCCTGCTGCGCGTCGATGGCATAGGCGAACTTCAGCGCCAGGTCGTTGAAGCGGTC
ATCGCTGCCCTGGCGCCAGCCACGCCCGTCCTGGCCGGAGTACAGCAGGGCCGCGCCCAG
GCCGTTGTCGCCGGTACCGCCGAGGAAGGCGTTGTACTGGGTGCTGTCACCGCCGCCATG
GTCGTAGGCGGTGTAGCGCACGCCCGCTTCGCCGTGCAGGCCTGCCTCGGTGGGAATGGC
GCGGGTGCTGAAGTTGATGATGCCGCCCACGTTCTGCGGGCCGTAGCGCACCGCGCCGCC
GCCGCGCACCACGTCGATCGATTCGATGTTGGACAGGCTGGTCGGCGCGAACGACAGCTG
CGGCTGACCATACGGCGCCACCGCCAGCGGTACGCCGTCCAGCAGTACGGTCGAGCGCGG
CGAGTAGCGCCCGGTCAGGCCGCGCACGCCGATGTTCAGCGAGACCGAGCTGCCGGCCGT
ACCGGAGTTGTCGGTGACCTGCACGCCGGGGATGCGGCGCATGGCATCGCCGATGCTGGC
CGCGCCGCTGGCCTCGATGCGCTGGCGGTCGACCACCGTGCGCGCGCCGGCGAAGCGCTT
CACGCTGTCATGCAGGCCGGTACCCAGCCAGCTGCCAGAGACCTGGATGCTGTCGAGCGT
GGTAGCGCCGTCCTGGGCGAAGACGCTGGCGGCCGGAAGCAGGCACAGGGTGAGGGCGGC
GGCCAGGGGCAGGCGGGCCGGTTGCAGGGCGTGGATGGGCATCGGTGCAGGCTGTGGAAG
GTCGTAAATGAGAATTATTGCTGATTCCATTCGCCAATGGAATGCGCGTCGGGTTCATGC
CGTTGCCCCGGTGGTAAAATGGGCGATTGCTTCCTGACTCGCCGAGATCCGCCATGTCCC
AAGCCGCCTTCTACCCCGTCGGAACCCCTGGCCAGCCGTGGGGAGCGGCGGAACGGGAGC
TGTGGCGTGGTCGCCAGCAGCGCCTGCGTCGCTATGACCAGGAGGTGCTGCCGCGCATCG
AGGCGCTGGCCTCGCGTTTCGACAAGGTGGCCTATGGCCGGCTCGACTACGCTGGCGAGA
CCTATACGTTGTTCGCCCTGCGCAGCCGCGACTGGAACCCGGCGCTGCCCGCCGCGCTGG
TTACCGGTGGCGTGCACGGCTATGAGACCAGTGGCGTGATGGGCGCGCTGGAGTTCCTCG
AAAAGCACGCCGCCGACTATGCCGGCAAGGCCAACCTGCTGGTGGCGCCGTGCGTGAATC
CGTGGGGCTTCGAGCGCATCAACCGCTGGAACTTCGATGCGATCGACCCGAACCGCAACT
TCCGCGCCGATGGCCCGGCCCGCGAGTCGACCGCGCTGATCGAGCTGGTTGCACCGATCA
AGGGCCAGTTCGTGCTGCACATCGACCTGCACGAGACCACCGACAGTGATGAAAGCGAGT
TCCGCCCGGCGCTGGCCGCGCGTGATGGCAAGCCGTTCGAGCCGGGCCTGATTCCGGATG
GCTTCTACCTGGTGGATGACAGCGAGGCCCCGCAGCCGGCCTTCCAGCAGGCGGTCATTG
CCGCCGTGGAGAAGGTCACCCATATCGCCCCCGCCGACGACAAAGGCGAGATCATCGGTT
CGCCGGTGATCGCCCACGGCGTGATCGAGTATCCGCTGGTAAAGCTGGGCCTGTGCGCCG
GCATTACCGGCGCGAAGTACACCACCACCACCGAGGTCTACCCGGACAGCCCGCGGGCAA
CCCCGCAGCAGTGCAACGACGCACAGGTGGCAGCGGTGTGCGCGGCACTGGATTACGCGC
TCGCCCATCGCTGACAGATAAAAAGGGGACGGAGGGGATTAAGTCGTGTGTGGCCCCCTT
CCGCCGGGGCGCAAACGACAGAATCACCTCCGTCCCCTTTTTGACCCCCACCCGGCGGCC
CCCCCGAGTGCGGGGGGGGCTGGGGG
>contig00017 len=83164 cov=33.6 corr=1 origname=NODE_17_length_83164_cov_33.557271_pilon sw=shovill-spades/1.0.4 date=20230425
CGGGCAGTCAACGTGGGCGTAGTGACGGATCGGGGATTCGTATTCGACGTGCGCGGTCGA
GATCGTGATACCACGAGCCTTTTCTTCCGGCGCGGCGTCGATCGAGGAGTAGTCCTTGAA
CTCGCCACCGAAGCGCTCGGCACCGATCTTGGTCAGTGCGGCGGTCAGCGTGGTCTTGCC
GTGGTCGACGTGACCGATGGTGCCGACATTGACGTGCGGCTTGGTGCGCTCGAACTTACC
CTTGGCCATGGCTGCTTATCTCGAATTCGTCTGAGAGGTGATGCTTAAGATGGTGCTCAC
GAAAGGAATCGAACCTTCGACCTCTTCCTTACCAAGGAAGTGCTCTACCGACTGAGCTAC
GTGAGCCGAGTTTTGCATTATGACATGAACTCGATAAGATTCAAAGTTCATTCAATGGAG
CGGGAGACGGGAATCGAACCCGCACCATCAGCTTGGAAGGCTGAGGTTCTACCATTGAAC
TACTCCCGCGCCGGGAATGTCACAACGTGAAACTGGTGGAGGGAGGTGGATTCGAACCAC
CGAAGGCGTAAGCCAGCAGATTTACAGTCTGCCCCCGTTGGCCGCTTGGGTATCCCTCCT
TACCACCCCATTCCGTTACCGCCGAAGCGTTGCGGTGTGTGGTGGTGAGCCGCTTATTCT
GCTGATGGGACGGGGGGCTGTCAACGCTTTTTTCCATCTTTTTCACACGTTGTCGCAAAC
CCATTGATACGCAAGGTTATTGACCGGGGACCGGCAGGGTCTCGCTGGCGAAAATTGCGA
CATGGGGGACTCCGTCGGCGCCGATCCAGCCCCGATACATGCCCTGGGTGTTGAACGGCG
TGGCCATTCTGCCGTCCGCGGCAAGCACGATCGCACCACCGTCGCCGCCCATCTGCGGAA
TCGTCTCGTTGATCACGCCTTTGCCGGCCTGCTCCGGGCTCTGCCCCTGGTAGCGCATGC
GCGCACAGATCTCGTGCGCGGCCGCGGTGCGGATGTAGTACTCGCCCCAGCCGGTGCCCG
ACACCGCACAGCGCGCATCGGCCCAGGTGCCGGCGCCGATGATCGGCGAGTCACCCACCC
GGCCATAGCGCTTGTTGGTCATGCCGCCCGTGGAGGTGCCGGCGGCCAGCTGCCCCTGCG
CATCCAGCGCGACCGCACCGACGGTACCGAAGTGCTTTGCGGTCTCCAGGTCGGCATGGG
CCTGGCCATTGGCCTCTTCCTTAAGCGCGCGCTGCAGCTGCTGCCAACGCTTCTCCGTGC
GGAAGTAGGAGGGATCAACCAGAGCAATGCCCTGCTCTACCGCGAAGGCTTCGGCACCCT
GCCCTACCATCATCACGTGCCTGGACTTCTGCATCACGGTCTGCGCCAGCAGGATCGGGT
TACGCACCCGCTGCACGCCGGCCACCGCACCTGCTGCCTGGGTGGCACCGTCCATCACCG
CCGCATCCAGCTCGTTGTGGCCGTCATGGGTGAACACTGCGCCCTTGCCAGCGTTGAAGG
TCGGATCGTCCTCCAGCACGGTGATTGCCGCAGTGACCGCTGCAAGCGCCGGACGACCGG
CCGCCAGTTCGGCATGGCCTTTCAGCAGTGCGGCGCGCAACGCATCGCGCGCAGCCTTCT
CTTCGGCCGGCGACAGGTCCTTGCGTTCGACGCCGGCGCCGCCATGGATGACCAGCAATG
GCGACGCAGCCGGGGCGGCCTGGGCGATCAATGGCAAGGACAGCAGCGCGGACAGCGCCA
GGCGCAGTTTCATCAGGTACGTCTCCAGCAGGACAAGGGAATGGATTGCAGGGTAGCGCC
GGCCGCTGGCCGCAAGGGGCGCATCAGCTCAGGGAAAGTGAGTTGCCGGCCAGCGGCCGG
CGCTACCGAAGCGTGAACTCGATCTCGCCGTCGCTGATGTCGGCCACGGCCTGGTAGTCG
GCCTCGGCCTGGAAATCGTCCAGGCGCATGCGGCTGCCACTGGCGACCACGGTCACCGGA
ACGGCATGGAAGCGCAATGGTTCGCCCTCGACCAGGCGATCGGCATCACGACCGGGGCTG
ACCACCCAGACCTTGCCCTCGCCATCAGCGCTGTAGACCTGGGCCTGGCCATCGGGCTCC
ACGCACAGGGCGGTGTCCTCATCAACGCCGATGCCGACGATGTCAGGGTCGCCGCTGTCC
TGCGCGGCGCGTGCCACGAACACGATGAGGCGGCCAAGGCGGTCACGCTTGTCGAAATGG
GTGTCGGTGACCACGCGCTGCAGGTAGGGCATCTGCAGGAAGCCACTGTCCATGGTGACT
GCGCTGCCCATCGGATCGGCCAGCGCACCGGCCGAGCTGATGCTGCCGCCATCCATGGCG
CCATAGGCATAGCCGCCGAGGATGGCCAGGCCAGCGCTGGTACCGGCAATCGGCTTGCCG
GCGCGTACATGGGCGTTGAGCGCGCGGTTGAGTGCGGTGCCCTTCCAGAAGCGGATGTAG
CGCGACTGGTCGCCGCCGGCAATGAAGATGGCATCGGCCGCAGCGACCACGCGCAGCACG
GATGGATCATCGGCACCGCGGCGGCTGTCGAAGACCAGCGTCTGTACCGCGGTGGTGCCG
CCGATCTCGCGGTACAGGCGGTCCTGCAGTTCATCGCCACCGGAGGCACGCAGGATCAGT
ACACGGCCATTGCCGGCCTGCTTCAACCACCACTGGAAGGCATCCGGCACCCACTCGCCA
CCGCCCATCAGCATCATCGCGGATGCACGCGGCCCGGGACGTGGGGCCTCAAGGTCGCCG
ACCTCGTAGTAGGAAAAGCCCGGGCCCTGCAGATCCTGCGCGGGCGCGGCCGACGGCCAG
GCCAGCATCAGCAGCGCCAGCCAGGCAACAGGGGTACGCAGGGTCCGGTGAACGCGTCGC
ATCTTGATCTCCCTGAACAAAATCGACTTGCAAGCGTTTTCACTCTTTGCCAGATAGGGA
CCCAGTAGTCAAGGACATAAAAAAGGCGTTAAATGCGCGCGCCCATTCCGGAAATCTGAA
TGGGGGACAGGGCCCCTCCTCTGCGGGCCGGCTTCATTTCCGAGAATTCCTCATGCGTAG
AAAGGCGATGGCGTGGTCGATCCAGCTAGCGTTGATGGGTGTGGCTGCTTCCGCGGCCGC
CCAGGCTCCGGCGTCCTCTCCGGTACAACAACTGGACGCGGTGCAGGTCACCGGTTCGCG
CATTCCGCGCGCCCAGGTGGAAGGCCCCGCCCCGATCACGGTGATCAACGCCGAACAGAT
CCGCTCCAGTGGCTTCACCAGCGTGCCGGACGTGCTGCGTGCGATGACCCAGAACGGCGG
TGAGACGCAGAGCCAGCAGTCTTCCAGCGGCGCCGACTTCTCGCCGGGTGCCCAGCAGGT
GGACCTGCGCGGCCTGGGCCCTAACCACACGCTGGTGCTGGTCAATGGCCGCCGTATCGC
CGACTTCCCGATGCCGTTCAAGGGCCGCAGCAACTTCACCGATGTCTCCAACATTCCGCT
GGGGATGATCGAGCGCATTGAAGTACTGACCGGCAGCGCCTCGGCCATCTATGGATCGGA
CGCGATCGCCGGCGTGGTCAACTTCATCCTGAAGAAGAAGGCCGACGGCACCACGATCGA
CATGCGCATGGGCACCACCACTGAAGGCGGTGGCGAGTCGTTCGACATGAGCATCGCCAG
CGGTTTCAGCCGTGGCAACTTCAACGCGGTGTACAGCGTCGAACTGCAGTCGCAGACGCC
GCTGTGGGCCTATGAGCGCGACATCCAGGACTCGACCCAGGACGGCCCCACCGAGGGTTC
GCGCATCGCGCGCCGTGCGTACCTGCGCACCGACTACAACGATGACTATCTGGACCCCGG
CGCCGCCACCTGCGAAGCGCTGTCCGGCCAGAACCAGGGCAGCACCTACCGCGCCTACCG
CCCGAAGTACGGCTACTACTGTGGCAGCGACAGCTCGATCGGCTACGGCACCATCCTCAG
CAAGCGCCGCGGTGCCAACGGCTACGCGTCGTTGAGCCATGACTTCGACAATGGCCAGCA
GTGGTTCGCCGACGTGCAGCTGGGCTACCACACGATGTCGCTGATGCGCGACGTCACCAA
GTGGGGCCGCATGGACGCCAACGGCGATGAGTCGGGCTACTTCAACAACGAAGCCACCGG
CGAGATCGAGTTCTGGCAGCGCCAGTTCTCGCCCGAGGAAATGGGTGGCCTGCGCAATGC
CATGGTGCGCAGCACGCAGAAGACCTTCAGCGTGACCACCGGCTTCAAGGGCAACCTGGC
CGGCAACTGGGACTACGAAGCGGCATTGAGCCATTCGCAGTACCAGTCGCGGATCAGCTG
GGCGCAGATCATCGCCGCCAAGGCCAATGACCTGTTCCTCGGCCCGCAGCTGGGCGTGGA
TGACGACGGTTTCCCGATCTACAACGCCGACCCGTCACGCCTGTACCGGCCGCTGACCCG
CGCCGAGTACGATTCGATCGCCGCGCGTACCACCTACACGCCGAAGTCGCGCACGGAGAC
GGCGGCATTCACTCTGACCAATTCCGCGCTGTTCGGCCTGCCCGGCGGTGACGCCGGTTT
CGCCGCGACCGTGGAAGTGGGCCAGCAGGCGTACTCGCTCAATCCTGATCCGCTGGCGAC
CCAGTACTACTATTACAGCTGGAAGGATTCGGACGGCCAAGGTTCGCGCAACCGCTGGGC
TACGGCGGCCGAGCTGCGCATGCCGCTGCACGAAACGGTCAACCTGAGCGTGGCCGGCCG
CTACGACCAGTACCGCTATTCCGGCCACACCATCGGCAAGGCGACCTGGAGCGGTGGCCT
GGAATGGCGCCCGATCGACACGCTGCTGGTGCGCGGTTCGTATGGCACCGCGTTCCGTGC
GCCGGACCTGCACTATGTATTCGCCGGCCCGGGCAACGATGAGACCACCGCCGAAGACCT
GTACAGCTGCCGCGCCGACGGCGCCACCGACTGCGCCGACTACGAGCGCAACCTGATCCG
CAGCCGCACCGGCAACCGCCAGCTCGACCCGGAAACCAGCACCTCGTGGAGTGCCGGCTT
CGTCTGGTCGCCGGCCGTCGGCCTGGACCTGTCGGTGGACTGGTTCGACATCGACATGCG
CGACCAGGTGCAGGACATGGACGTGCGCACGATCCTGGCCAACGAAGCGAACTGCCGCCT
GGGCAGCGCCGACATCACCTCGCCGACCTGCGTGGATGCACTCGCCCGCATCACCCGCAG
CAACGACGGGCGCCTGTATGGCGTGCGCGTGGCGCCGATCAACGTCGCCCGCGAATCCAC
CTCCGGCATCGACGTCGGCCTGCGCTACCGCCTGCAGACGGGCATCGGCGACTTCATCTT
CAACGGCACCCACACCTGGGTGAAGAAGCATGACTTCCAGCGCTACCCGGGCGACCGTAC
CGAAGACCAGTTCGCAGTGAACAGCGGCTTCGACATCCCACGCACCAAGACCAGCCTGAG
CGTGACCTGGGAAAAGGATGCGTGGTCGGCAACGGTGTACGGTTCGCGCCTGGGCAAGCT
GCCGACCTCGGACAGCTACGACCAGGTGTTCGACTGGGACAGCGGCGACAGCCCGTACGT
GAAGGCGACCTATCGCTACAACGCCTCGCTGCAGTACCGCTTCGACGACCACTCGCGCCT
GTCGCTGTCGGTGGTCAATGTGTTCAACAAGATGCCGCCGAAGGACCGTACCTACACTGC
ATACCCGTACTACGACGTGTCCTGGTTCGACAGCGTGGGGCGCACGATCAACCTGCAGTA
CACCCACAAGTTCGGTGGCAGCGCGCTGTAAGCGCCTGGCCAGCGCAGATACAGGAGACC
CCCGCTTCGGCGGGGGTTCTTTTTTTCCGCCGCCTGAACGGTACCCGCGCGCAGGCTCCG
GCCCGACCGGCCAGCCGGGGATTTTAGGAAACAGCTGATTCCGCGCCGCGCGCGCCGCTC
CCTAGCATCGTTGCATGTTCCGCTTCCCCCGCCCTTCGCTGCAGCAGGCCGTGCCATCGA
CCACCGCGTCGGTGCTGCTGCGCTGCCTGACCGTGTGCGTCTTCGTCTGCCTGGCCGCCG
CGGCCGGCTTCTACCTGCTCACGGCATTCACCGAGGACATCTCGACCCATCGCCGCGAGA
TGAATGCAGCGGCCTACAGGGCCCAGATCTATTTCGACCAGCGCGAAGCCCTGCTGCGCT
ATCTGGGCGATTCGGTGGTGAGGGGCAACCCGGATGCACCTGCGGCGGACAGCGAAGGCA
TGCGCCAGGTGCCGCTGGATGGTGCTGGCGGCCAACCGGGCCAGCGGCTGCTGTTGTCAG
CGCGCGCCGAACACACGCTGCAGGCACTGCAGACGCATCTGCTGCTGGTCGATGCGCACG
GCACGCACTGGCTGGCCGGCGGCGAGGTCGACGTGGACCTGGCGCACCTGCCATCGCTGC
GTGCGCTGCAGGCACGCAGCGGCAGCCTGGAGGCGGCCGACCCGGTGCACTGGCTGCGCC
CGGGTGACAGTGGCGTTGCATTGGCGCAGCCGGTACAGGCCGGCCCGCATCCGACGCAGT
GGCTGGTGCTGCTGCTCGATGGCGCGGCGGCGGCGAGCATGATCGACGGCCAGGGCATCG
GCGGCTATGCGCTGCTCGACCGTGCAGGGCAGCCGGCATTGTCCAGCCAGACCCCGCGTC
TGGATGGTGCGGGCTGGAAGACCCTGCGGGAACGCCAGGACGACAGCTTCGGCACGCTGT
GGAGTGGCGGGCTTCCGCGCGGTGTAGCGCTGGTGAAAAGTGTCGGCAACGACGGCTGGC
GGTTGGTCTACCACCTGCCGTCGCAACTGCTGCTGGGTGACCTGGCGGTGCCGCTGCTGG
TCTGCGCGCTGTTGCTGCTGCTGGCCGGCGTCGCGCTGCGCCTGCTGCGGCATCACGTGG
ACCTCCAGCTGATCCAGCCGGCCCTGCAGCAACAGCGCAGGCTGCTGGAGAACCTGGATT
TCAGTTCGACGGTGATCGACATGGCGCCGGTCGGCATCTGCGTCCTGCGCCGCAGCGACC
GCGCGCTGCTGCTCTCCAACCAGCTGCTACGCGACTGGCTTGGCGAAGAAGGCGAACACA
GCGACTGGCAGGCGCCATGGCGCGGACATGCCGGCGAGCGCGGGCGTGGACTGGAATTCA
CCACCCGCGACGGTCGTCAGCTGCAGGTGCTGCACGCGGCCTGCCGCTACCAGGGCGACG
ACGTGCTGCTGTGCGTGTTCCATGACATTTCCCGGCACCGCCAGGCACAGGCCGCGCTGT
CGTCGGCACGCCAGGCCGCCGATGCGGCCAACCAGGCCAAGAGCGCGTTCCTGGCCACCA
TGAGCCATGAAATCCGTACTCCGCTCTACGGCGTGCTGGGCACGCTGGAGCTGCTCGGGC
ACACCTCGCTGGACGCCCGGCAGTCGCAGTACCTGCGCACCATCGAGAGTTCCTCATCGG
TCCTGCTGCAGTTGATCAGCGATGTGCTGGATGTTTCCAAGATCGAATCCGGGCAGCTCA
GCCTGGAGCCGGCGCCGTTCTCGCCGCGCGAGCTGACCGAGAGCGTGCTGCGCAGTTTCG
CTGCCTCGGCCACCTGCAAGGGCCTGCAGATCCTGGTCTGCACCGACCCGCGCCTGCCCA
CGCGCGTGCTGGGTGATGCCGACCGCATCCGCCAGGTGCTGGGCAACCTGCTCAGCAACG
CGATCAAGTTCACCGAGCATGGCCGGGTGGTACTGCGCGTGCGCCAGGTACAGCGCGAAG
GTGAATCGAGCGTGCTCGCCTGGCAGGTCACCGATACCGGCGTGGGCATCGCCGCGGAGG
AACAGGCGCGGTTGTTCGAACCGTTCCGCCAGGTCCGCGGCGCGGCCAGTGCACAGGGCA
CCGGGCTGGGCCTGTCCATCAGCGACCGCCTGGTGCGCCTGATGAGCGGCGAGCTGCAGG
TGGTGAGCGAGCCCGGCCTGGGCAGCAGCTTCAGCGTGCGCCTGCCCTTGCCGGTGCTGG
CCGCCGCCGAGGATGGCCCGACCCTGCTGCCGGAGCCGCCGATCCTGGTGCGCGGCCGTG
ATCGCGAACTGGTCGACAGTGCCTGCGGCTGGCTGCGTCGCTGGGGCGCCAACGCACAGC
CCCTGCAGGGCGACCCTGCACTGCTGGACCATGACGGCGCGATCCTGATGGACGGCGAGG
CCGGGATGCCGCTGGCCTGGGCAGGCCCTCGCGTGGTGGCATCGATCGACGGCGGCGACC
AGCCCACCGTTGCCGCCGATGGCAGCCTGGTGGTGACCCTGCATGGGATGACCGCGATCG
GCAATGCACTGGCCAACGTGCAGCAGCAACGTGCGGCGCTGCCGGAAACATCGCGCGCGG
CAAGGCCGATGCCGCTGGGCCTGCACGTGCTGGCCGTCGAAGACAACCCGATCAACCGGG
TGATCCTGGCCGAGCAGCTGCGCACCCTCGGCTGCGACGTGGAGCTGGCACAGGACGGCG
TGGAAGCCCTGCAGCGATGCCGAGAGCAGTCTTTCGACCTGGTGGTGACCGACATCAACA
TGCCGCGCATGGACGGCCACGCGTTGGCCCGGCAACTGCGCGAGGACGGCAACCCGGTGC
CGGTGATCGGCGCCACCGCCAATGCCACTGCCGAGGAGCGCGAGCGCTGCCTGGCCAGTG
GCATGCAGGGCTACCTGAGCAAACCCATCGACATCGCACGCCTGCGCAAGGCGCTCACCT
CACTGCGCCAAGGAGACCCCGCATGACCCAGCGTGTCCTGATCCTGGAAGACCAGCCCTT
CCAGCGTGGTTTCCTGGCCAATCTGTTCGGCAGCCACGCAGGCGTGCAGGTCGACGCCTG
CGAAGACGTGGATGCGGCCATCGCGCTGTGTGCGTGCCAGCCCTACGACCTGGTGGTCAG
CGACCTGCTGATGCCCGGGCAGGACGGCATCCAGTTCATCCAGGCGCTGGCGGCACAGCC
GCGCCCGCCACGCCTCGCGGTGGTCAGCGCGGCCCCGCGGCGGATGATGACCTCGGCACG
GCTGATGGCCGAATCGCTGGGGCTGGATGTGGTCGGCCTGCTGCCCAAGCCGGTGGCGGC
CGCCGATGTGGACGCCCTGTTCGAGGCCTTGGCGCAGGCGCGTCCGGCCGCCGGCGAGGC
CCCTACGCGCGCGGCGGCTGCGCCCGAACCGGATGCATCGCAGCTGCGCCAGGCCATGGC
CGATGGCAGCCTGACGGCCTGGTTCCAACCGAAGAAGTCACTGCAGTCAGGACGCGTGGT
GGCGGCCGAAGCACTGGTGCGCTGGCGACATCCGCAGCTGGGCACGCTGGCCGCTGGCAG
CTTCCTGCCGGCAATCTGCCGCTACGGGCTGGAGGGCGATCTTCTGCGGATGATGCTCAA
GGCCAGCATCAGCGCGCAGGCACGCTGGCGCAAGCAAGGGTTCCGGGTACCGGTATCGAT
CAACCTGCCCCCTCACCTGCTGGAGCAGTCGGACCTGCCCGACGAACTGCTGGCACTGAC
CCTGGCCAACGGCGGTACGCCCGGTGAATTGTGCTTCGAACTGATGGAAAACAGCACCAC
GCGGCACGTCAGCGACTTCTATGCCGGCGCCTGCCGCCTGCGCATGAAGGGCTTCGGCCT
GGCCCAGGATGATTTCGGGCAGGGCCTGAGCTCGGTCCACAACCTGGTCAATACCCCTTT
CACCGAGGTCAAGATCGACCGCGCGCTGGTCAGCGGATGCGCGCGCGACCCGGCCTTGCA
CCTGACCCTGTCGACGGTGATCGCGCTGGCCAACCAGCTGGGCCTGACCATCGTGGCAGA
GGGCGTGGAAAGCGATGCCGACCTGGCTGCCCTGCGCCAGCTGGGGTGCAGCCAGGTGCA
GGGCTTCCTGATCTCGCAGGCGCTGCCGTCGGACGAGTTCACCCGCCTGCTGGACGAAGA
AGCGCCGCAGTTGGACGAGTCGCCGCGAGCCGCCCTGCGCTGACACGGATTCCACGTCCG
CTTCACGAAATCATCAAGTGGCATTGACGATCCTGTCTGTGCAGCGGTGGCGGATGTCCC
TCCGTTGCTGTCCATGGTGCCGCTGACCGCTCCCTGCCCTGAGACCTGCCATGCCGGCCG
AGGCCGCTCCTGTACGCCGACTCGCTCGCCGCTCACTGCGCGTCCACGCCCTGCTGATCG
GCGTTGTGGTGCTGGCCACGCTGCAGGCCGGACTGCTGCTGTCGGCCGGCTCGCAGCTGT
TCAACGAAGAGCGCAGCAAGATCGAGTACCACTTCCGCCGCCTGGACGGCACGCTGCGCG
AGCAGGAGCGCTTTCTGCGCCAGTGGCGGCTGCATGATGTCGGCACGCATGGGCAGCCGG
TGGCCGATGCCAGCGTGGAGCTGCAACGCGGGCCCTTGTTCGCCAACTTTGCGGTGATCG
GAAGCGAGGGGGCCAGTCTTTCGCCACCGACTGAACTGGGCGACCGTTTCCTGCGCTTCT
ACGGCACGTTCTGGTCGGCCTCGCGCTATCCACCGCCGCAATGCCTGCTGGTCGATGGCC
AGGGCACGCGCGGGCTGCTGGCACCGGTACAGATCGCCGGTACCGACGCGAGCCAGAACA
GCCCGCATCACCTGCGCCCGGCGATCGCCGACATCCACCGGGTGCTGGGTACGCGACCGG
CGGTGCAACGTGGTGGCATCGTCTGGGTGGGCGTGCCATGGCGCGACCGGCAGACCTGGC
TGCTGGCCATCGCCCACGCCCCGCAGGATGCGCGCCTGTGGGGTGAGGACGACAAGGACT
CGCAGGCCGCACTGGCCTGCCTGCTCGATCCTGGCCGTGTCGATGACTATCGCCAGGTGC
TGGGTGTCCCGGTGTTCCAGCGGCTGTCGCTGTTCGATGCCAACGGCCAGCGCCTGCTGG
GCGATGCAGCCGATGCCAGCGAGGCTGGCACCTCCTGGCAGGCCGGCCTCGCTGGCCTGC
AGTTCCGCATGCGCAGCGAGCGCGGCTGGCTGGCGGTCTACCACGTCGGCTGGCGGCAGG
TGTTCCAGCACCCGCAGGGGCCATTGCTGGGCGCGACCGTGGTCGCCCTGCTGCTGGCAC
TGGGCGGCACGCTGGTGCTGCGCGCGTACCGGCGTTCGGTCATCGAGCCGCTGCGCAGCA
ACCACGCGCGCCTGCTGGAAAGCGAAGCCTTCAGTCGCACGATCCTGGACAACGCGCCGA
TCGGGCTGTGCCTGCTGCGTCGTACCGATGGCAATGTGCTGCTGGACAACGCCCTCGCCC
GCCGCTGGCTGGGCGAGGACTATCACGCCGGCGGCTGGCATGGCCCGTGGCGGCGCAGCG
TACTGGCTGCCGGCGGCACCACGCTGGGCGATGGCCTGGCCTACGCCACGCCCGAAGGCC
GCCACCTGCTGGTAACGGCGACACCGGCGCGCTATCGCGGTGAGCCGGCGGTGCTGTGCC
TGTTCATTGACCTGAGCAGCCAGCATGAAGCCGAACAGGTGCTGCAGCAGGCGCGCCGCG
CCGCCGACCAGGCCAACCGCGCGAAGAGCCAGTTCCTGGCCACGATGAGCCATGAGATCC
GCACGCCGCTGTACGGTGTGCTCGGCACGCTTGAACTGCTGGGGCTGACGCCACTGGATG
CACGGCAGCAGGACTACCTTGCAACGATCCAGCGTTCATCCTCGACCCTGATGCAGCTGA
TCAGCGACATCCTGGATGTCAGCAAAGCCGAGGCCGGGCAACTGAGCCTGGAGCCAAGCC
CATTCGATCCAGTGCGGCTGACCGAGGACGCGCTCGACTCGTATGCTGCCGCGGCCGCCA
ACAAGGGGCTGCAGTTCTACGCCTGCATCGATGCCGACGTACCGCCCGGGGTGTGCGGTG
ATGCCGCGCGGATCCGACAGGTGCTCAACAACCTGATCAGCAACGCACTGAAGTTCACCG
ACAGCGGGCGCGTGGTGGTCCGTGTTTCGGCACGCTGGCAGGAGCAACGCTGCTGGCTGC
AATGGCAGGTGGCCGATACCGGTATCGGCATTGCCAGCGAACACCAGGCGCATCTGTTCG
AGCCATTTTTCCAGGCCAACCCGGGCACCGATGCGATGCGCGGCACCGGCCTGGGGCTGG
CCATCTGCGCGCATCTTGTGGCGTTGATGGAAGGCCAGCTGCGCGTGGTCAGCGAGAGCG
GCCTGGGCAGCAGCTTCAGCGTCGAACTGCCGCTGCCCTCGGCTCCACCGGATCCACAGC
AGGCCCCGCCGCCGCAACTACCCGCCGGCCTGCAGGTACAGGTGCGGGGCAGCGTGCGCG
AACTGGTGCAATCGCTGTGCGAGCGCCTGCAGCAGCGCGGTGCACAGGCCAGCGTGTACC
GGGAGGACAGCGCAGCAGGCCTGCCATCGTCCGCCGTGCTGCTCGAGCTGGTCCTGGACG
ACCCTCTGCCCGCATGGGCGGGTGGACCGCGCGTGATCGCCTGCCGCGAAGGCGGGGTGC
GGCCACGGCAGGTCGATGGCGCCTGGCAGGTCGGCCTGCATCGATTCGACGCGATCGTGC
TGGCCCTGGCCGCGGCCAGCGGCCAACCGCTGGCGGCCAGCGCCGAAGGGCGCCTGCCGG
CGACGCGCCATTTCGGCCTGCAGGTGCTGGTCGCCGAGGACAACCCGATCAACCAGGCGA
TCCTGCGCGACCAGCTGGAACAGCTCGGCTGCCGCGCCGTGGTCGCCAGCGATGGCAATG
AAGCGCTGGGCTACTGGCAACAAGGGGCGTTCGCGCTGGTGCTGACCGACCTGAACATGC
CCGGGCTGGATGGCTACGGCCTGGCCCGTGCCTTGCGGGCACGGGGTGTCAGCGTGCCCA
TCCACGGCGCCACGGCCAATGCCGACCCGGCCGAACGCCAACGCTGCCAGGAATCGGGCA
TGCAGGGCGTGCTGGTCAAGCCGATCACGCTGGAAGCCCTGCAGCGCCTGCTGACCCGGA
TCACCGACGGTGATGCACCGGCCGTCGCGATGCAGGAGCGCCCTGCGTCCACTGCGTCGC
ACGACAAGGATCCCCCGCTGCAGGTTCCCGCGAAGATGCAGTCGCTGTTCGTACAGACCA
TGCAGGCCGACCTGGACAGCCTGCGCCAGGCGATCGCCGCTGCCGATCCCGCCAGGGTGG
CGCAGGTTCTGCACCGCATCCGCGGCGCGCTGGTGATCGTCGGTGCACCTGCGCTGGTCG
ACAGCGGCCTGCAGATCGAACAGTGCCTTGCCGGCGGCGATGACCTGGCCACCCAGGCGG
CCGCTCTTGCCGGGTTCCAGCGACGCCTCGAGCAGCTGCTGCATCCGTTGCGCGACGCTG
CATCCCCCTCCCTTCCCGACGACCCGACCCTGCCATGACCACACGGATCCTCATCGCCGA
CGACCACCCGATCGTGCTTGCCGGCATCCGCGACGTACTGGCCGGGGAACTGGACCTGGA
CATCGTGGGCGAAGCGGCCGATCCGGCGACGCTGATCGAGCTGATGACCCGGACCCGGCC
ACAGGCGGTAATCACCGACTACAGCATGCCGGGAGGCGATCGCTTCGGGGACGGCATCAA
GCTGATCTCGTTCCTGCGCCGCAGCTTCCCGGAGACGCGCCTGCTGGTGCTGACGATGGT
GTCCAATCCGTCGTTGGTCGCGGCGATGTATGCCGCCGGCGCCGGTGGCGTGGTGCTCAA
GAGCCATGGATTGGGCAGCCTGGTACAGGCCCTGCGCGTGGTGCTGGCCGATCGCGTCTA
CCGCCCCCCGGGACTGCTGCCGGTAGCCGCGAGCGAACCGGCCGATGCGGATGCGGTCCG
TGCGCGGCTGTCGCCGCGCGAGCTGGAGGTGATCCGCCTGTTCACCAGTGGCATGAGCGT
GGGCGACATCGCACGCCAGCTGCAGCGCAGCGCCAAGACGGTCAGCACGCAGAAGATCAG
CGCGATGCGCAAGCTCGGTGTGGACAGCGACCAGGCGCTGATCGAGTACTGCCTGCAGGC
CTCGCTGTTCGGCTGAGGCCACTCCCGGCTGAATCCCGCCGGCCCTGCGACGGGGCCTGC
AACCGCTTTAGGAAGCGCCTGATTCCATCGGACAGTGCCGATTTCTAGGCTGGAGACATC
CCGCCAAGGTGCGCCTGCCGGCTGTTGCCGCATCGCCGTGGGGGACGGAAGTCCGATGGC
GCCTGCAATTGCCGTGGCGTGGGACTTCCGCAGCGACGCGGCCCTGCCGCGTCAGTCCGC
GCAGCCTCGCTGCGCCCTGCCACAGGAAGTCCATCAGCATGAACGCCTCCCCCACACGGC
ACGGCCGTGCGTACGGGCGCGCGCACGGAAAGCGCGTACCCCTCATTCCCAGCCTGTTGG
CCACTGCGCTGTGGGCAGCCCTGCCGGCGCATGCCGCAGACCTCACCGGCCCGCTGCTGG
TCAACGACGGTGACACCCTGCAGCTGGGTGCCGACGACGTCCTCACCCACAGTGCGGGCA
GCTTCGCACTTGCGGTCACCGGTACCGGCAGCAATGCGCTGATCGACGGCAGCCGCATCC
ACGTGACCGGCAATGGCAGCGGCGTGTCCGCTGCCAATGGTGGCCAGGTGCAGCTGCGCG
ACGCAACGCTGTCGATCGCACCGGCGACCGGCACGGGCTTCTATGCGCTGTATGCCAATG
GTGCCGGCAGCGTGATCGATGCGCGCGATGTCCACATCGATGCCACGCGCAACGGCAGCG
GATTCGGCAGCGTGCAGGCCTACAACGGTGGCGTGATCCACTATGCCGGGGGCAGTCTTT
CAATGACCGGGACCGGTGGCACGCTGGCCGGTGCATCCGGCAAGGGCAGCGAGCTGCACC
TGGCCGATCTGCGGATGAGCGCCGACGGCGGTGCCCGCCTGCGCGCCGACAGTGCCGGCC
TGCTGACGATCCGCAACAGCCGCATCACCCTCGCCCCCGGTGGCATCCTTGCCGGCGTGG
CGGCCAACGGCGTGGGCAGCCGCGCCGAGCTGTACGACACCTACCTGCAGGGCGGTTGGT
TCGATATCGACAGCGGCGGCAGCCTGCTGCTGGAGAACGTGGAAGCCCATTCGGTGGGCG
GCAGCATGCGCCTGCTCGGCAGCCGCATCAGCAAGACCTATTCCAGTGCAGTGATCAACG
GCGGCAGCTTCTACACCGTCGGTGGCTATGGCGTGAACATCAACAGCTGGGGACAGTTGA
CCGCAAGCGATGCCGCGTTCGATGTTCGTGATGGCTACTCCGGATTCTGGCTGGCCAGCG
ATGAGTCGCGCCTGCAGCTGACCGACAGCAGCATCGACACCTGGACCGACACCTACGGTT
ATGGCGTTGAGATCGCCGGCGGCGTTGCCACCGTGCAGGGTGGCCGGATCACCACGCACG
GTGATGCGACCTACGGCGTGCGCGTGACCGGCTCCACCGGCAGCACCGCCAGCCGCATCG
AAGCCAACGGCAGCGTGATCGACGTGCGCGGCAACGGCGGCGGTGGCGTGTTCATCGGCG
GCTCCACCGCCACCGCGCTGCTCGATGCCGTTGCGATCCGCAGCGATGGCGAGAACGTGT
TCGGCATCGTGCACATGAACACCGCGCGGCTGACCCAGGCCGATCGCCTGGATATCCGCA
TGACCGGCAGCAACAGCGGCGGCTACCGCTCCTACCTGACCGCGTTCGGCCCGTACTGGA
ACCGTGCCACCTTCAATGACAGCCACATAGAGACCGCCAGCGGCGCAGCGTTCTGGCTGC
AGGGCAGCAACCATGCCTTGAACGTCAATGGCAGCGATGTGACTGCGGGCGACGGCAGCG
GCCGCCTGCTGCGGGTCAGCGACACGGTATTCACCGATGGCAGCAGCGTGGCGACCAGTC
GCATCGACTTCAGCGCCGACGCCAGCATGCTGCGCGGTGACGTGGTGGTCGACAGCGCAA
CGGCTGAGGTGCACATGGTGCTGGGCAACGGCACCACGTTCAGCGGCGCCCTGCGCAACG
ACTCCGGCTACCAGGTCGCACAACTGGCGCTGGATGGCAGCAGCCAGTGGAACGTACGCG
CCAGTTCCAGCGTCGGCACGCTCGAACACGCCGGCACCATCGCTTTCGATGCGCCGGCGG
CCGGCGATTTCAAGACCGTTACCGTCAGCGGCGACTACGTGGGCAACGGTGGCCAGTGGA
TCTTCAACCGCGCGCTGGGCGACGACACTTCGCTGGGCGACCAGCTGGTGATCAACGGCA
ACAGCAGCGGCACCGCCAGCGTGAGTGTGCGCAATGCCGGCGGCGCCGGTGCGCTGACCC
AGGAGGGCATCCGCCTGATCACCGTGGCCGGCCAGTCGGATGCACAATTCAGCCTGCAGG
GGCGCGCGGTTGCCGGTGCCTACGACTACTTCCTGTTCAAGGGCGGTGTGTCGACCCCGG
ACGATGGCAACTGGTACCTGCGCTCGGAGTACGTGCCGCCGGTCGATCCGCCGCAGCCGC
CGGATCCCCCGATCGACCCGCCGCAGCCGCCGGATCCGCCGGTCGACCCGCCGCAGCCGC
CGGAACCGCCGGTCGACCCACCGTCACCGCCGGAGCCGCCGATCGATCCGCCGTTGCCGC
CGGAGCCGCCGATCGATCCACCATTGCCGCCGGAGCCGCCGATCGATCCGCCGCGCCCGC
AGGTGGAACGCCCGGAACCGGCGGCCTACCTGGCCAACCGCAGCGCCGCGCTGGGCATGT
TCCGGCACAGCCTGCACGACCGCGCCGGTGATCCCGCCGCCCAGGCCGGCACCCGCGGTG
ATGCCGTGGCCTGGATACACCTTCGCAGCGCGCAGCCCGACAGCCACGACCGCAACCGCC
AGGTCCAGGTCGATGGGCAGATCAGCAGCGTGCTGGTCGGCGTCGGCCGCCGCTTCGAAG
TGGGTGGCACGGGCGAGCTGCAGGCGGGTGCGATGCTCGGCCACGGCCGCGCGCGCAATG
ACAGCCGCTCGCAGGTGACCGGCTACACCGCGCGTGGCGTGGTCACCGGCACCAGCGTGG
GCGCCTATGCCACCTGGCTTCAGGATGCGCGCATGGAAGGCGGCGCCTATGTGGATGGTT
GGCTGCAATACGGCCGCTTCCGCAACAGCGTGCAGGGCGAAGGCCTGCAGAAGGAGCGCG
ATGACGCCCGCAACTGGAGTGCGTCGGCCGAGGCCGGCTATGTGCTGCCCCTGCGGCGCA
CCGCGCAGCGCGGCATTTACCTGGAACCGCAGGTGCAGGTGGTGCACAGCCGCTATGACA
GCGACCGCGTGGTCGAGGCCAACGGCACGGTAGTCGACGACCGCGGTGGTGGCGAGACCA
GCACCCGCCTCGGCCTGCGCCTGTACCGCCGTGGGTTGAGCCCGGCGCAGGGCCAGGTGC
ACCCGTACGTGGCGGTGAACTGGTGGTCCGGCGGCAATGGTGCGGGCCTGACAATGGACG
GCGAGCGCCTGCAGCGGCAGTTGCCGCGTGACATCTACGAAGCCAAGGCCGGCGTGCAGG
TGGATCTGTCCGGCGGCTGGCGCGGCTGGGGTGAACTGAGCCGGCAGAGCGGTGGCATGG
GCTTCCACGACGTCGGTGCCCAGCTGGGCGTGTCGTACACCTGGTGACGCGGGACGTGCC
CGGCAAGGGAATGCCGGGCACTTTTTCCACATGCGGCGTGGAAAGCGATGGGGGTTTGGT
GTGGACAAGTGGGTTCGAGCGTTGCAGGGCAGGCGCTTCCGGGCGTGGTGAGTTTTTGTC
CACGTCTGCAGTTCTTTTCCACAACGCGCGTGGAAAGCGATGGGAACTAGGTGTGGACAA
GTAGTTGTGAGCATTGCACCGCAGGCGTTTCGAAGCGTGGTGAAAATTTGTCCACACCGC
ACCGCCAAGCCTCGTAGAGCCGAGCCCATGCTCGGCTGATGGCAACCTGAGCCGAGCGCA
GGCTCGGCTCTACAGAGGCGCGCGGGGTTTTCCACACCACGCGTGGAAAGCGATGGGAGT
TTGCTGTGGACAAGTACCGGCGAACGTCACACCGCAAGCGTTTCGCAGCCTGGTGTTTTT
TTGTCCATCACCGGAAACGCGAACGCCCCGCACAGGGCGGGGCGTCCGGGGTCGATCCGA
TGCCGCAGGATCAGACGTTGAAGCGGAAGTGCAGGATGTCGCCTTCCTGCACGCGGTACT
CCTTGCCTTCCAGGCGCAGGCGACCCGCTTCCTTGGCGCCGGCTTCGCCCTTGTACTTGA
TGAAGTCGTCATACGCGATGGTTTCGGCGCGGATGAAGCCCTTCTCGAAGTCGGTGTGGA
TGACGGCGGCAGCCTGCGGAGCGGTGGCGCCCTTGCGCACGGTCCACGCACGGACTTCCT
TCACGCCGGCGGTGAAGTAGGTCTGCAAGCCGAGCAGGCTGTAGGCCGCGTTGATCACGC
GGTTCAGGCCCGGCTCGCTCAGGCCCAGGTCCGCCAGGAAGGTATCGCGGTCTTCGTCGT
CGAGCTGGGACAGCTCTTCTTCGATCGCGGCCGACACCGGCACCACCTGCGCACCTTCGG
CGGCAGCATGCGCACGCACGGCTTCCAGGTGCGGGTTGTTGTCGAAACCGTCTTCCAGCA
CGTTGGCGATGTACATCACCGGCTTCAGGGTCAGCAGGAACAGGTCGCGCACCAGCGCCT
TCTCTTCCTCGTCCAGCCCGGCCGAGCGCCCAGCCTTGCCCTCCGACAGTGCAGCCTGCA
ACTTGGCCAGCACCGGCTTGCGCGCCGCCGCATCCTTGTCGCCGCCCTTGGCCGCACGCT
CGGCACGGTTCAGCGCCTTCTCGACACTGTCCAGGTCGGCCAGCGCCAGTTCGGTGTCGA
TGGTTTCGATGTCCGAGATCGGGTCGACCTTGCCGGCCACGTGCACGATGTCACCGTGCT
CGAAGCAGCGCACCACGTGGGTGATCGCATCGACTTCGCGGATGTGCGCCAGGAACTTGT
TGCCCAGGCCCTCACCGCTGGCAGCACCGGCGACCAGGCCGGCGATGTCGACGAACTCGA
CCGCAGTCGGGATGACCTTCTGCGGGTTGATGATGCCCGCCAGCTCGTTCAGGCGCGGAT
CCGGCACCGGCACGATGCCGACGTTCGGTTCGATGGTGCAGAACGGGAAGTTCGCCGCGG
CGATGCCCGCCTTGGTCAGCGCATTGAACAGGGTCGACTTGCCGACGTTGGGCAGGCCGA
CGATGCCGCATTTGATACCCATGGGTGACAGCTCTCTGGGGTGAAAGTGATTGGGGAAAC
AGCGGCCTGGGCGCTGCTTTTCCAATCATTCTCCATATCGACCAGCGGTCGATACCTACC
GCTCTGGTTGGCTCCGTATCGACCAGCGGTCGATACCTACCGGTCTGGTTGGTTCCGTAC
CGACCAACGGTCGATACCTACCGGTTATTTCGGGGTGTGCAGGCGCTTCATCGCTTCGTT
GAAATCGCCCTGCACCGCCAGCGGCAGCACGTCGATCGCATCGTCGATGGCGCGTGCGAT
CAGCACGTCATCCTCCTTGGACGGGCGCCCCAGCACCCAACCCACCACGCGGTCCTTGTT
GCCGGGATGGCCGATGCCCACGCGCAGGCGGTGGAATTTGCCATGACCCAGCAGGCGGAT
GGTATCGCGCAGGCCGTTCTGGCCGCCGTGGCCACCGTCGAACTTCAGTCGCGTCGCACC
GGGCGGCAGGTCCAGCTCGTCGTGGGCCAGCAGGGTTTCTTCCGGCTCGATCTTCCAGAA
CCGCTGCGCGGCGGTGACCGACTTGCCGCTGAGATTCATGAAGGTGGCGGGCTTGAGCAG
CCACACCGTCTGCCCGGCGATCTCGACCTTGGCGGTCTCGCCGAACAACTTGCTGTCCAC
ATCCCATCGCGCACCGGCTTTTTCCGCCAGGGCCTCAACGAAATGAAACCCGGCATTGTG
CCGGGTCCGGGCGTGTTCCGATCCGGGATTGCCCAGACCGACGATCAGTCGCAGTCCTGC
CATGGTTCCTTCCAGTACGGTGCCTGCCCGGAGGCAGGCACCGTAACGGTATTACTCGGC
GGCAGCCGCTTCTTCGTCAGCCTCGTCGGCCTTGCCGGCCTTGGCGGTGACGATGGCGTC
GTCGTGGTCCTTGCCCAGCGCCAGCGCCGGGATTTCCACGCCCTTCGGCAGCTTGATGTT
GGACAGGTACACGACGTCACCGGCCTTCAGCTCGCCCAGGTCGACTTCGATCGACTCCGG
CAGGTCCTTCGGCAGGCAGGTGATGGTCACTTCCTTCAGTTCGTGGGTGACCACGACGTC
GGCAGCCTTGCCGGCCGGCGAGGTGTCTTCGTTGACGAAGTGCAGCGGGACCGAAGCGGT
CAGGGCTTCGTTCTCGTTCACGCGCTGGAAGTCCAGGTGCATGATCAGCTGCTTGTACGG
GTGGCGCTGCATGTCACGCAGCAGGACCTTCTGCACCTGGCCATCCAGGTTCAGGTCCAG
GATCGAGGCATAGAACCACTCGTTCTGCTGGGCCAGCCAGATTTCGTTGTGGTCCAGGCT
GATGGCGACCGGCTCGGCGTTGCCGCCGTACACGATGGCCGGGATCACACCAGCGTGACG
CAGGCGGCGGCTCGCACCCTTACGCTGCAGTTCACGCTTGGTGACCTTGATTTCATGGGT
CTTCGACATTTTCGACTACTCAGGTTGTTGCCGCGCCCTGCGGCGTGGCGGTTGAAGATG
CTTCCGCGACCAGAAGCATCCGGGTATGTCCCCGCCGTTGCCGGCAGGGACGAAAACTCA
GTCGACGTACAGCGAGCTGACCGACTCGCCGAAGGCGATGCGGCGCATCGTTTCGGCCAG
CATTTCCGCCACGCTCAGCTGGCGGATCTTGCTGCACACCCGCGCTGCGTCCTTCAGCGG
GATGGTGTCGGTCACCACCAGCTCGTCGAGCTGGGAATTGGTGATGTTGTCCACCGCCGG
GCCCGACAGCACCGCGTGGGTGCAGTAGGCGGCGACCTTGAGCGCACCGCGCGCCTTCAG
GGCAGCGGCAGCGGCGCACAGGGTGCCGGCGGTATCGACGATGTCATCGACCATCACGCA
GGTCTTGCCTTCGACGTCACCGATGATGTTCATCACGGTGGAGACGTTGGCGCGCGGGCG
GCGCTTGTCGATGATCGCCAGGTCGGCGTCATCCAGGCGCTTGGCCACCGCACGGGCGCG
GACCACGCCGCCCACGTCCGGCGAGACAACAATCAGGTTCTCGGTGCCGTAGGCGCGCCA
GATGTCGGCCAGCAGCAGCGGGGACGCATACACGTTGTCCACCGGAATATCGAAGAAGCC
CTGGATCTGGTCGGCGTGCAGGTCGACGGTCAGCACGCGATCAGCGCCAGCGGTGCTGAA
CATCTTGGCCGCCAGCTTGGCGGTGATCGGCACGCGCGAGGAACGCATGCGGCGGTCCTG
GCGCGAGTAGCCGAAGTACGGCACCACGGCGGTCACGCTGGCCACCGATGCGCGCTTGAG
CGCGTCGATCAGCACCAGCAGTTCCATCAGGTTTTCCGCGCTCGGCGCGCAGGTCGGCTG
GATCACGAACACGTCCTGCTTGCGGACGTTCTCTTCGATTTCCACCTGCACTTCACCATC
GGAGAAGTGCGACACCAGCGCCTTGCCCGGGCGGACCCCCAGTTCCTTGCAGATGTTCTG
CGCCAGACGTTTGTTGGCGTTGCCGGAAAAGACCAGCAGGTTCGGGGACTCTTGCATCAT
GATTGTCTCGGGCGGGGACGAGTGGCGGGGATCCGGAGTCGGCAAGGACCCCGATGGACC
CTTGCTGCTGACAACACCGCGGTTGTTTCCACGTCCCGCGCGGGCGATGCGCTGGAAGGC
GCGGACACAGCCGCTATTGGCAGGGGCGGTAGGATTCGAACCTACGAATGCCAGGATCAA
AACCTGGTGCCTTGGGCCTCTTGGCGACGCCCCTGCATTGATAAATCAGTGTTGCTCGAG
TGCATCCAGCAGTGGCGAACGCGCAACGCCCGCTGCCACCCTTGCCCGCAACTCCTTCGG
CAACTTCGACCGCCCCTGCTCTGCAGCAGCCTGCGATGCGAACTCGACGAAACAACCACT
TCCCGAACCGGTCAGCCGCGCCGCGCCGATGTCGCTCAACGCGGCAAGCGCTGCCTCGAC
GGCAGGCTCACGGCGGCGCAGCACCGGTTCGAACGCGTTCCCGACCAGGGTCCCGGAAGC
GAAGTCCTCTATTTTCGCCACTGGGCTGTCGCGCGTCAAATCCGGGTCTGCGAACAGGAC
CGGCGTAGGAACATGAACACCCGGTTCAACCACCACATACCAGGCCGGCGCCAGCGTGAT
CGGCTGCAGGCGCTCGCCCACCCCTTCGGCCCAGGCATTGTGGCCACGCACGAACACCGG
CACGTCGGCGCCCAGGCGCAGGGCCAGCGCGGCCAGGGCATCCTCGTCCAGGCCGGCGCG
CCAGAGCCGATTCAGCACCACCAGCACGGTGGCCGCATCGGACGAACCGCCGCCGAAGCC
ACCACCGGCAGGAACGTGCTTTTCGACGATGATGTCAGCACCTTGCGCGCCCTTCGCCTC
ATCCTGGAGCAGGCGCGCGGCCCGCACCGCCAGGTCATCGGCCTCGGCCACGCCGGCCAG
GCCCTCGCCCTGCCGACGCACCTGACCGTCTTCACGCAGGCGCAGGCCGATGCGGTCTCC
CCAGTCCAGCAGGCGGAATACGGTCTGCAGCTCGTGGTAGCCGTCGGCCCGGCGGCCAGT
GATGTGCAGGAACAGGTTCAGCTTGGCCGGGGCCGGCCACCAGGACCAGCCCGCGTCGTC
GCACCCGGCGCTCATGGCGTGCCCTGCCCCCACTGGTCCACCAGCAGGCGCACCTTGGCG
TCGCCATTGCTGGCCTCGATCCGGCGCGGCAGCGCCGGTCGTCCGGCGTCGGCCGGGTAC
CAGTCCAGGTACTGCACCTGCCAGCCCATCTGCTGCATGCGGCGCGGCCGGCCTTCACCG
TCGCGCTCGACCTTCTCCGGACCGGCAGCATCCCCGGCCACCAGGCCGCGGATCCACTCC
GGCAGCTGATTGACCGGGATGTCCCAGCCAGTCGCTTCCAGCAGCAGCTGCTGGGCGTCC
TCGCCATCGCGCGGACCGCCGGACAGCCCTTCCAGGCGACCGGCTTCGGAATGGGTGTCG
CCGGTCAGCTTCCAGCTCTGCCGGGTCACCGGCGCGCTCAGTTCGACCACGTAGCGGCGG
CCGTCCTGCTTCCAGTCGATGCGACCGCTGCCGCCGTCCTTGCCCTTGCTGACCGCCACC
CGCCCCTGGAAGGCCCAGTCCGGCTGTGCCTGCAGCGCGGCCACGCGCGCTGCCTCGGCC
TGCGCCGCTTCAGCCGAAACAATCTCGACCACCGCTGGCGCCGGGGTCTTCTGCGTGCCG
ACACTGGTACAGGCGCTCACCGCCAGGGTCACGGTCGCCAACAGCAGCGGCCGGATCAGG
GAACCACTCATGGATTGAATTTCTCACGGGCGCGCAGCAGCGCGCGGTTTTCAGGGTCGA
GCTTGGCCGCTTCGTCGAAGAAGTGGCGGGCCTCGTCATGCTTGCCCAGCACCCACAGCA
CTTCGCCGACGTGGGAAGCGATCTCCGGGTCCTTGGCCAGGGTCCAGGCCCGGCGCAGCT
GTACCAGTGCCTCTTCCTTGCGGCCCAGGCGATACAGCACCCAGCCATAGCTGTCGACGA
TGGCGGCGTTGTCCGGCTCGGCCACGCGGGCGCGGTCGATCAGCTCCAGCGCTTCCTGCA
GGCGGCCGGTGCGATCGGCCAGGGTGTAGCCCAGCGCGTTCAGCGCCGGCACGTTTTCCG
GGTCGGTCACCAGGATCTTGCGCAGGTCGGCCTCGGCGCGCGGGATGTCGTCGCGGCGCT
CCCAGGTGAGCGCACGTGCGTACAGCAGGCCGTTGTCGTCCGGGTAGGCGGCCAGGCCGC
GGGCCAGCGCATCCAGTTCACCGGCGCTGTCGTCACCACGCTGGCGCAGTTCAGCTTCCA
GCAGGTAGGCGTCACGGCGCACATCGTCGTCGACCACCGCGTCGGACTGGATCGCGTGCA
CTTCCTCCAGCGCCAGCGGCAGGCGCCCGGCCAAGGCCTGGGCATTGGCCGCGCGCAGGC
GCGCTTCGCTCAGCTCATCGCCACCGGGCACGCTGTGGTACCACTGCACCGCCTCGGGGT
AACGCTTCAGGTATTCGGCGATCTTGCCCAGCAACAGGCGCTGCGCCGGATCCGGCTTGG
CCGCCTGCCGCGACAGCTCGTTGTAGAGGTTGGACAGCGCCGCCTTGTCGCCCTGCTTGG
CCAGCAGCGAGGCGCGCATGCCCCAGGTCTGTACGTCCTGCGGGCCGAACGCCAACACGC
GCTCGGCCGCAGCCGGCTGGCCCAGGCTGTCGTAGGCGATGGCCACCGCATTGCGCAGCT
CGGGGTCCTGGCGGGTCTTCGGCTCGACGTCGTGCAGCAGCGACAATGCCTTGTCGGTCT
CGCCCGCCTGCTGCAGCTGGCTGGCACGCAGCAACGCTACGCGCGGTTCTTCCGGGAAGC
GCTTGACCACTTCATCGATCATGCGCCGCGCCAGCTCGGGCTTGTCCATGCGCAGGGCCA
GGCGACCGAACTCCTGCCAGGCCTCGATCTTCGGCGGAATCGCATTGGCATCGACCAGCT
CGCCGAGCACCTGCGCCGGCACCGCCGGGTCGCGGCCACCGCCGATCAGCGCGGCCAGGG
CGAACTTCCAGCCGCGCTCGTCGGGGTCGGCCAGCAGCGCCTGCAGCTCGGTGCGGGCAG
CCTTCACATCGCCCTGGCGCATGGCCAGCGCACCGGCGGCGCTGCGCATGGTCAACGAGC
GCGGGGCGCGCTGCTGCCACAGGGCCAGGCCCTTGGCGGCGCTGGCATCATCGTTGGCCA
GCATGGAGATACGGGTCGCGCGCTCGGCCAGGCCGGCGTCGCCGTCGGTCTGCTGCGCGG
CCTGCAGGTACCAGCGCGCGGCCTCGGCCAGCTTGCCGGCCTGCAGGGCGAACTCACCGG
CCATCACCGGTTCCAGCGCCAGTTCCTCAGTGGCCGCGGCCCGCACGGGGGCCTTGGCCG
GCACCGCCGCCAGGGCCTGGGCGCAGGCCAGGGACAGCAGCAGAACACTGGGGATGCGAA
TCAATGCGGGCATCGTCGGCATCGGGGCCTTAAAATGTCGTCCAATGGCCAGCAGCTTAT
CGCAAGCAACTGAACAATGACCCTGTGGGTGCTCGGACTGAATCACCAGACCGCACCGGT
GGAGCTGCGCGAGCGCGCGGCCTTCGCCGGTGAGGCGTTGCCGCGTGCGCTGGGCTCGCT
GCGCGATACCCCGCAGATCGCCGAGGCAGTGCTGCTGTCCACCTGCAACCGCACCGAACT
GTATGCCGTGGCCGAGTCGGCACAGGCGCTGGACCAGTGGCTGCACAGCCAGGCAGGCGA
CCTGCAGGGCTACCTGTACCAGCATGCCGATGCCGAGGCCGTGCGCCACCTGTTCCGGGT
CGCCACCGGGCTGGACTCGATGGTGCTGGGCGAACCGCAGATCCTCGGCCAGGTAAAGGA
TGCCTGGTCGACCGCGCGTGACCACGGCCTGCTCGGCCAGCGCCTGGACCGCCTGTTCCA
GCAGACCTTCTCGGTAGCCAAGCGTGCGCGCACCGATACCCAGGTCGGCGCCAACCCGGT
GTCGGTGGCCTCGGCGGCGGTGCGCCTGGCGCAGAACGCCTTCGCGCGCCTGGATGACTC
CACCGTGCTGCTGGTCGGTGCCGGCGAGACCATCGAGCTGGCTGCACGCCACCTGAGTGA
GGGCAAGGTGCGGCGGCTGCTGATCGCCAACCGCACCCTTGCCCACGCGCAGGAACTGGC
CAGCCGCCATGGCGGCGTGGCCCTGCCGCTGACCGAACTGGACCGCCATCTCGGCGAGGC
CGACATCGTGTTCTCGGCCACCGCCGCGCGCGAACCTGTGATCCATCGCGAGATGGTGGC
CAAGGCACTGCGCGCGCGCCGGCACAAGCCGATGCTGCTGTTCGACCTGGCCGTGCCGCG
CGACATCGAAGCCGAGGTCGGCACGCTCAACGACGCCTTCCTCTACACCGTCGATGACCT
GGAACGCGCGGTGGAAGACAACCGTCGTGGCCGCCGCGAGGCCGCCGCCGAGGCCGAGGC
GATCATCGACCTGCAGGTGTCGCGTTTCATCGAGACCCAGCAGGCCAGCGCCCACCAGGC
ACCGCTGCGGCAGCTGCGTGCGTTCGGCGAAGCGACCCGCGCCGAACTGCTGGAGCGCGC
ACGGCAGCAGCTGGCCAACGGCAAGCCCGCCGACGAAGTGCTGGAACTGCTGGCCCATGG
CCTGACCAACCGCCTGCTGCATCCGCCGACCGCCGCTCTGCGCGCGGCCGCGCTCAGTGG
CGATGCCGACCTGACCCGCGCCGCCGAGCGCCTGTTCCCGGCCACGCCGGGTTACCGCCA
CCCACCCGTGAGACCCGATGACGCCGACCCTGCGCCGTAAGCTGGAAGCGCTGGCCGAGC
GCCGCGAAGAACTGGAACGCCTGCTCGCCGAACCCGATGTGGTCGCCGACAACACCCGTT
TCCGCGACCTTTCGCGCGAATTCGCCCAACTTGAACCGGTCGCTGCCGCGCTCGCCGAGG
AAGCCCGTGCCAAGGCCGACCTGGCCGCCGCCGAAGGCATGCGCGCCGACCCCGACCTGC
GTGAACTGGCCGACGAGGAAATCGCCGCGGCGCAGGCGCGCCTGCAGGAACTGGAACAAG
AACTGGCCCTGCTGCTGGTACCACGCGATCCGCGCGACGAAGGCAACCTGTTCCTGGAAG
TACGCGCCGGCACCGGCGGCGATGAAGCCGCGATCTTCGCCGGCGATCTGTTCCGCATGT
ACGCCCGCTATGCCGAGCGCCAGGGCTGGAAGGTCGAGATCGAATCGGACAACCCCGGTG
AGCATGGCGGCTACAAGGAAGTGGTGGCGCGCGTGGTCGGCCGTGGTGCGTTCTCGCGCC
TGAAGTTCGAATCGGGCACGCATCGCGTGCAGCGCGTGCCGGCCACCGAATCGCAGGGCC
GCATCCACACCTCGGCGGCCACCGTGGCGATCATTCCCGAGGCCGACGAGGTCGATGACA
TCGTCATCAACCCGGCCGACCTGAAGGTGGATACGTTCCGCTCGTCCGGTGCCGGCGGCC
AGCACGTCAACAAGACCGAATCGGCCATCCGCATCACCCACGTGCCGACCGGCGTGGTGG
TGGAGTGCCAGACCGAGCGCAGCCAGCACGCCAACCGCGACAAGGCGATGAAGCGCCTGA
AGGCGCAGCTGCTCGATGCCGAGCGCCAGCGCCAGGACGCCGCGCAGGCCGAATCGCGGC
GCCTGCAGGTCGGCAGCGGCGACCGCAGCCAGCGCATCCGCACCTACAACTTCCCGCAGG
GCCGGATCACCGACCACCGCGTGGAAGGCCTGACCCTGTACGACCTGCCCAACATCCTCG
CCGGCGACCTCGACCCGCTGCTGCAGCGGCTCAGCCACGAACACCAGGTCGATGCCCTGG
CCCAGCTGTCGGCGGGCTGAGCACGATGTCGGCCTGGCAGCAGCGACAGCACCTGCAGCA
GGCGATCGCACGCCAGCCCGGCGATTTCGTCGCCTGGGTGATGCTGGCCGACCTGGAACT
GGAAGCCGGCGACATCGCCGCCGGCGAGCAGGCGGCACGACGCGCGCTGCAGCTGCGCCC
GAACCACCCCGAGGCCCTGGCGCGCCTGGGCCGCGTGGCCTGGATGGCCGGCGCGCACGC
CGACGCGGCGAAGCTGCTTGGCCAGGCCTCGGCATTGGCCCCGCAGCACCCGGGCATCGC
GCTGTGGCTGGGCCATGCGCTGGAAGACGCCGACAATGCCGAAGGCGCAGCAGCGGCCTA
TCGCCGCGCGCATGCGCTGATGCCGGATGAACCCTACATCGCCGCGCAGCGCCTGGCATG
GCAGCGCCGCCTGTGCGACTGGCAGGACGTGGACACGCTGGCTGCGCAGGTACGCGCCGC
GCTCGCCGCCGGCCACGGTGCGGTGGAACCCTTCGCCTTCCTCAGCGAAGACGCCAGCGC
GGGCGAGCAGTTGGCCTGTGCACGTGCGCGCGCCGCACTGATCGCCGCCTCGGTCCGGCC
CTTGCCGGCAGTGACGGTACGCGCGCGCGGCCCGTTGCGCGTCGGCTTCCTTTCCAATGG
CTTCGGCGCCCATCCCACCGGGCTGCTGACCGTGGCCCTGCTCGAACACCTGCGTCATGA
CCCGGCGTTGCAGCTGCACCTGTTCGCGCTGAACCGCGCCGATGGCAGCGGCATCCGCGA
ACGCCTGCAGTCCGCGACCCGGCTGCATGAGGTGGCCGCACTGCGGCATGCCGACATCGC
GGCCCGCATCCGCGCACAGGGCATCGACCTGCTGTTCGACCTGCGCGGCTGGGGCGGCGG
CGGCACGCCCGAAGTGCTGGCGATGCGCCCGGCCCCGCTGCAGCTGAACTGGCTGGCCTA
CCCCGGCACCTCGGGCGCGCGATGGCTGGACGCCGTGGTCGCCGACGAATTCGTACTGCC
GGCAGCCCTGGAACCGCACTTCAGCGAACGCGTCCTGCGCCTTCCGCGGGCCTTCCAGCC
CTCGGACAACACCCGCACGCTGGAGCCGTCGCCGTCCCGCGCCGAGTGCGGGCTGCCCGA
GCACGGCGTGGTGTTCTGCTGCTTCAACAACAGCTACAAGCTCAACCCGCGCAGCATGGG
CCGCGCCTTCGCGGTTCTGCAGGCGGTGCCCGGCAGCTTGCTGTGGCTGCTGTCCGGCCC
CGGCCAGGCCGACGCCCGCCTGCGCACCGCCGCGCAGGCTGCCGGCCTGGACCCGGCGCG
GCTGGTGTTCATGGCCAAGCTGCCGCATCCGCAGTACCTGGCCCGCTACCCACTGGCCGA
CCTGTTCCTCGACACGCATCCGTACAACGCGCACACCACCGCCTCCGATGCACTGTGGGC
CGGCTGCCCGGTGCTGACCTGCCCGGGTGACACCTTCGCCGCGCGCGTGGCCGGCAGCCT
CAACCACCATCTGGGGCTGGCCCGGATGAATGTCGCCGATGATGCGGCGTTCATCGCCAC
CGCCAGCGCACTGGGCAATGACCCCGCAGCACTGGCCTCGCTTCGCGCCGAGCTGGCGCA
GGCGCGCGACCGCAGTGGCCTGTTCGACATGGCCGGGTTTGCCCGCGACCTGTCGGCCCT
GCTGCAGCGGCTTGCCGGTGAACACGGCTGGCAAGGTGTCGACAACACCTGAGCGACCCC
TGCGTTACGCTCGGGCTTCCTCCCCGCGTGGTGTGACGATGGCCAAGCTCAAGCGCAAGG
ACTACGACGAACTGCTGCTGCCGCTGCAGCTGGAACTGACCGCGATGGCGCGCTGGGTGC
AGCTCAGCGGGCAACGCCTGCTGGTGCTGTTCGAGGGACGGGATACGGCAGGCAAGGGCG
GCGCGATCCAGGCCATCAGCCAGCATCTCAATCCACGCCAATGCCGGGTGGTAGCACTGC
CCAAGCCTACCGACCGCGAAGCCACGCAGTGGTATTTCCAGCGCTATGCCTCGCATCTTC
CCGCCGCCGGCGAGATCGTGCTGATGGACCGCAGCTGGTACAACCGCGCAGGCGTCGAGC
GGGTGATGGGCTATTGCAGCGAAACCGAGTACCAGCAGTTCCTGCGCCAGGCACCGGTGT
TCGAGCAGCTGCTGGTGGATGACGGCATCCTGCTGTTCAAGTACTGGCTGTGCGTGGACC
AGGAGCAGCAGGAGAAGCGCTTCGCCGAACGCCACCTCGATCCGCTGAAGGGCTGGAAGC
TGTCCCCGGTCGACCTGAAATCGCGCAGCAAGTACAGCGCCTATACCGAAGCCCGCGAGG
CGATGCTGCGCGCGACGCATCGCGAGGCGGCGCCGTGGACGCTGGTGGATTTCAACGACC
AGCGGCTGGGGCGACTGACCTTGGTGCGCAACCTGCTGGACCGGTTGCCGGACACACGGG
TGGATGCGCCGTTGCCGGAGCTGCCGAAGCTGAAGGGCAAGCTGCATCGCGAGCACTACG
ATGTGCTGAAGCCCATCGAGGATTTCCCGGTCGAGGATTAGGGTTGTTCGGCAGGGTTGC
ACCCTGCACCTGCTCAACGCAACGGCAACGGCAACAGCAACAGCGGGCATCCGCGGGATG
GCGGCGCGGTGGGTGGGCACGACCGTTGGCGCCATGGATGGCGACATCGAGCCCCCATGG
ACGGGTCTACGGCGTGTCCTACCCACCCAACCGCCCCGCCTCTGACAGATCCCTGCGGCT
GTTGGTAGGTGTCGACCTTGGTCGACACATCTGTCAGATATCGAAATGGAGCCGGGGTCA
GATCCGTTTTCCTGCGGAAAGCGGATCTGACCCCATCGGCAATCCCATTGGCCTGGCGGG
CGTCGGATCGTGTCTGGGGCAGAGCCCCCTGAGTCAGGGGGCGGCCGCGAAGCGGCGGGG
GTTTGGGTGTTGGTAAATGGGGCCCGCGGTTCGCGCAGCGAAGCGTGGGAGCGGCAGCGC
GCATGCGATGGCGCGTACCGAGGTGCAGGGCCGCAGGCCCTGCCGACCCACCCACTACTT
GGCGGCCGCGATCTGCTTTTCGATGTCGGCGGCGGTCACCGGGCCAAGGAAGGTGTGGGC
CAGCTTGCCCTGCGGATCCAGCAGATGCGTCAACGGCAGGCCTCGCGGCGTGGCGAAGTC
GGCCGGCGGATCGAACGGGTCCACGATCACGATCGGATAGGTCACCGGATGCTTGGTCAG
GAACGACTGCATTTCCGGCACTTCGATGTCCTCGTAGGCCAGGCCGACCACCTCGATGTT
GCTGCGCATCGCATGCAGCGCCGACAGCTCGGGCATCTCCTTGCGGCACGGCGCGCACCA
GGTCGCCCAGAAGTTCACCACCACCCACTTGCCACGATGCGCGGCCAGATCGTAGTCGCT
GCCATCCACCGCCTTCATCTTCAAGGTCGGGAATTCGGCAGTGGTGCGCTCGGCCGGGGT
TTCATCGACCGGTGCCGGAGTGGTCGGCGTCGGCGCCTGTGCCGGCGGCTGGCTGCTGGC
CGGTGTCGGCTCCTGGGCCGGCTTGCAGGCCGCCAGGGCCAGCAGCAGGGTCAACGGGAG
CAGCAGCGGCAACGGCGTCTTGCGGGTCATGGCATGTCTCCAGAGTCGGTATAGATATCA
CTGACCTTGCGCTTCAGGCGTTCGCGCAGGGGCAGCCGCAGATCGTCCAGCGCCGCCAGT
GCGGCACGGCCCAGGCTGTCATCACGGTACGGCAGGTGCTGCTCGGCCACCGGGATGCGC
AGCTGGGTGCATTCGTACAGATCGGCCAGGCTGACCTGGTCCAGGTCACGCGACAGCAGC
CACTCGCCCCGCTCGTCGCGGCGCAGCAGGTCGATCTCCTGCAGGTTGCAGATCAGGTCC
TGCAGCAGTGAATCGGTCAGCATCGGCTCCAGCCGCAGGATCTCGTCATCGGCCAGGCCC
TTGCCCTTGGCCCGTGCATGCTGGAAGCGGCCAAGCAGGCGCAGCAGTCCATAGAACTCA
TACCCCTGCGGCAGGCGCAGTTCCACCGGCTGGTAGCGGAAGGCGGCCATCGAAGAAGCC
AGCGACGCCCCCAGCAGCACCGCCACCCAGCACAGGTAGATCCACAGCAGCAGGATCGGC
ACGAACGCCACCGTGCCATACAGTTTCTGGTAGGACTGGAAGCTGCCCAGATAGGCACCG
ATGCCCCACTTCACCAGTTCCAGGATGACCGCCGCCAGGATCGCGCCGGGCACGGCATGC
CGCCATTTCACCGTGTGGTGCGGCACCACCCGGAACATCAGCGTGATGCAGACGAACTCG
ATCAGGATCGGCGCCAGCCGCAGCGCCAGCTCGGCCAACCAACGGCCCTCCTGGGTACCG
AACAACGGCATCGCGAACACCCGCGCCGATACCGCAAGCGATGCGGCGGCGAGCATCGCG
CCCAAGGTCAGCACGGTCCAGTAGACCAGGAAGCGGGTCAGCTTGGGCCGGGTCGAGCCG
ACCCGCCAGATCTGGTTGAAGGTCTCTTCCACACTGTTGAGCGTGATCAGCAGTGAGGCC
ACCAGTGCGATGAAGCCGGCCGCCGTCAGCTGGCCGGCACTGGCCGAGAACTGCCGCAGG
TAGCCCTCGGCCGCACGCGCCGCGGAGGGCACGAAGTTGGAGAATACGTAGTCGCTGAGC
TGATCGCTCCAGCGGTCGAAGACGGGGAAGGCCGACAGCACACCGAATACCACGATCGCC
AGCGGTACCAGCGCGAACACCGTGGTGTAGGCCAGCGCCGCCGCTGCCTGGAACAGGCGG
TCGTCGAGGAAGCGATGCCACAGGAAGCGGCCGAAACTGATGGCCCGTGCGCGATCCCGC
GCGCGCTCCATCCACAGGTTGAGCGTATCCAAAGGTTCCATCGGTGGAAGGGTACCCGAT
GCGGAATGCTGGCAGGATAGCCATACTGGTAGCCACACGACGAGGAGAAGCGGGCACGAT
GGGCGAGATTCTGGTGCTGTACTACAGCCGGGGCGGTTCGGTGGCACGGCTGGCGCGCCA
GATCGCGCGGGGCATCGGCGAAGTGCCGGGCATGACCGCGCGCCTGCGCACGGTGCCGCC
GGTGGCCGCCGTGACCCAGACCGCGCAGCCACCGGTACCCGACGATGGCGCCCCCTACGT
GAGCGTGCAGGACCTGGTCGACTGCCAGGGCCTGCTGCTCGGCAGCCCCACCCGCTTCGG
CAACATGGCCGCGCCGGTCAAGCACTTCCTGGATGGGCTGGGCGCCGAATGGGTCAATGG
CACCCTGTCCGGCAAGCCGGCCGGCGTGTTCACGTCCACCGCCTCGATGCACGGCGGCCA
GGAATCGACCCTGCTGTCGATGCAGGTGCCACTGCTGCACCACGGCTGCGTGATCGTCGG
CATCCCGTTCACCGAACCGGCGCTGAGCCACACCATCAGTGGCGGCACGCCCTATGGCGC
CAGCCACGTGGCCGGTGCCGCCGACGATCCGCAGCCGACCGACGACGAAGCGGTGCTGGC
GCGCGCGCTGGGGCGCCGGGTGGCCGACATCGCGCAGCGGTTGGCCCGATGAACCGCGCG
CCGCGCACGGTCCTGCTGTTGGCCCTGATGGGGCTGGCCGCGCTGTTCGCAGGCTGGTTC
ATCAATGACAGGCACTGGCTGGCCACCCAGCTGGTGTTCACCGCGCCACCGCTGGCGCTG
GCCATCGCCGTGCGCCTGGGCTGGCGCAAGGCCGGCTTCTGGGCCTCGGTGCTGGCGCTG
GGCTGGTTCAGCCACGGCGTGATGAGCGCCTGGAGCCACCCGGAGACGCGCTGGCTGGCG
CTGATCGAGATCGCGCTGGCGCTGCTGGTGATCTTCAGCGCCAGCCTGCCCGGCCTGCGC
GCCCGCTTCGGCAAGCGGCGCTGACGCTGCGCGCCCAGGGCCTTATCATCTGCATTCCTG
GCCCCGCGCCGCAGTCCCTGTCCTGGTTTCGCGCATGCACATGATGGAAGAGCTCCTGGT
CGTCACCACCGGTGGCACGATCGACAAGATCTACTTCGACGACAAGTCGGACTACCAGAT
CGGCGATCCGCAGATCGGCATGATCCTGCGCGAGCTGGGCGTGACGTTCCGCTTCAACGT
GATTCCGATCCTGCGCAAGGATTCGCTGCACATCAACGACGAAGACCGCGAGCTGATCCG
CGCCACCATCGCCGCGCAGCCCACCCGGCACGTGCTGGTGACCCACGGCACCGATTCGAT
GGTGCAGACCGGCAAGGTGCTGGCGACGATCCCGGACAAGACCATCGTGATGACCGGTGC
GCTGAGCCCGGCACGCTTCCGCGGCTCGGATGCGGAGTTCAACATCGGTTGTGCGATCGG
TGCGGTGCAGTCGCTGCCGAGCGGCGTGTACATCGCGATGAACGGGCGGATCTTCGACCC
GCAGCATGTGCGCAAGAACGTGGCGGCGAACCGTTTCGAGTCGGTCTGAGGAACAGCGTG
CCGGCCGAGGTCGGCACCCACCCGGACAAAAACGCCCCGGCCGAAGCCAGGGCGTGCCCT
TGGAGAGGGACTTGGGCTCAGTACTGGGCGCTGAGGGTCAGGCCCGAGAAGGTGCTGTAC
GCCTTCACCCGCACATACCAGGTGCCGGCGGCAGGGCTGTTGATGGTGCAGGTCTCGCTG
TTGCCGCTCAGGTACGGACGGCAGGTGTAGGTGGTATCGGTCGGGGCACTGCCCTGGCGC
ACGTACAGGTCGGCATCACCGCTGCCGCCACTGATTGCCACGCGCAGCTGGGTGCTGCCG
GCCGGGACGGCGACGGTGTAGTTCAGCTCGGCACCGGTCGCGGCGCCCAGGCCGGTCACC
GGCACGTTGTTCTGCAGCACGTTGCCACCCGGGTTCGGGTTGCCACCGCCGTTGATCGCT
GCGGTGACCGCCGCGTTGGCGTCGATGATGCCGGCGCCGCAGCCCCCCGAGCAGGCGCCC
GGCAGCGGGCGTGCGGTGCTCTTGATGATGCTCTCGACCTGCGCCGGGCTCAGCGGGCTC
GGCGCCACCGACTGCATCAGGGCCACCACACCGGCCACATGCGGGGCCGCCATCGAGGTG
CCGTTGTAGGACGCGTAGCTGGCGCTGCCCGGCGTGGTGGTGCCGGTGTTGAGGGTGGAC
AGGATGCTCTGGCCCGGGCCGGAAATGTCGATGCCGGCACCATAGTTGGAGAAGCTGGCC
CGCGCACCGGCCGAGGTCGTGGCCGCCACTGCGATCACATTGGCGCAGTTGGCCGGCACC
GACGAGGACACGTTGGTGTTGCTGTTGCCAGCGGCGACCACCACGGTGGTGCCGCGGCTG
ACCGCGCCGTTGATCGCGTTCTGGTAGGTGGCCGAGCAGGTGCCGCCCCCGCCCAGCGAC
ATGTTGATGACTTCCGCCGGATTGGCATTGGCCGGCACGCCACTGACGGTGCCGCCGGAG
GCCCACACGATCGCATCGGCGATGTCGGAGGTATAGCCGCCGCACTTGCCGAGCACGCGC
ACCGGGACGACCTTGGCGTTGAACGCCGTGCCGGCCACGCCGGTGCTGTTGTTGGTCACC
GCCGCCACGGTGCCGGCGACGTGGGTGCCGTGCCAGCTGGAGTTGGACGCCGGGATGCCC
GAGCCGCACTCGTTGGCGCCATACCAGTCGCCCTCGTCGTTCGGGTTGCTGTCGCGGCCA
CCGCCATCGCGCGCCATCGCGGCATCGCTGATGAAGTCATAGCCGGGCAGGATGTTGGCG
TTGAGATCGGGATGGTTGGTGATGCCGGTATCGATCACGGCCACCACCACGCCGGTGCCG
GTGGCCTTGTCCCAGGCCGGCCGCACGTTGATCGACGCGTTGGAGGTACCAAAGCCCCAC
TGTTCGCTGAAGCGGGTGTCATTCGGGGTCAGCGTCGCACGCATGATCTGGTCGACTTCG
ACGTATTCCACGTTCGGGTCGGCGGCCAGCTTGCGCATCAGCAGCTCGGATTCAGCCTGG
TCAAGCGGGCGGTCGGTCCTGACCAGGGTCGGGCCGACGGCCAGCTTGCGGACCTGCTGC
AGGCCCAGCGCACGGCCCTGGCTGCTGGCCAGGCCGGCGGCGGCACTCTTCAGCGAAGAG
GCCAGTGCGGTGGTGTTGGCCACCGGCGCACTGCCGTCGCGGTACTTCACGATGAAGCGC
TGGTGCGTCGGCGCAGACTGCAGGCCGCTGAGCTGGACGTCACCGGCCAGCGCAGGCGTG
GCCAGCAGCAGCGATGACAGAACGGACGCACCAAGGACCACCCACACTCGACGCACACGC
GGTTGCGTTACCTGGGACATCGTATTTCCCTTTCTAGTGGTGTGAATGCCGGAATCGGCA
GAAGCACCGGCCCGAACCATGGGCTGGCTTGCGTTGGCGAGGTTCGAAGTCCGGCGAGTC
AGCGGATCCCCCTATCGATCCGCCGTGCAGATGACGCTAATGACCAAAACCGGACACCAC
AAGATTTTCAGCGTCTTTTCAGCAAGATGAAATGTTCGTTCTGAGACTTCCCGGGTCGAG
GGTTTGTGAAGGTGAAGGAACTTTCTCATCTTCTGCACACACCTGACTGGGTCATCACCT
GTCCTGCGATGACTTTGCCGACATCGGCATCCGCCGATTCGGGGTCGGAGTGGGGGGTCA
GATCCCTTTTCCCACGGAAAAGGGATCTGACCCCACCCACCTGTCCACAACGCAGAAAGC
CCGTCACAGGGACGGGCTTTCCAGAAACGCAGCCGGGCGTGGGCTCGGCTCTACAGTTCA
GCGTGAGCGATCAGCCCAGCTTGACCAGCCAGTTGTGCCGGTCCGGCAGGCGGCCGTACT
GGATGTCGGTCAGTTCCTTGCGCAGCGACATGGTCACTTCGCCGGCCGGCGCGTTGATGT
CGCCCACCGAGAAACCCTCGCCCTTCAGCTGGCCGATCGGGGTGACCACCGCCGCAGTGC
CACAGGCAAACACTTCGCTGATCGCACCGGAGGCCACGCCGTCCTTCCACTCGTCGATGC
TGACCTTGCGCTCTTCGACCTTCATGCCACGGTCGCGCGCCAGCTGCAGGATGCTCTCGC
GGGTGATGCCCTCGAGGATGCTGCCGGACAGTTCCGGGGTGACCAGCGTGCCGTCCTTGT
AGACCAGGAACACGTTCATGCCGCCCAGTTCTTCCAGGTACCTGCCTTCGACCGGGTCCA
GGAACAGCACCTGCGAGCAGCCCTGCGCCTGCGCCTTCTGCTGCGGCAGCAGCGAGGCGG
CGTAGTTGCCACCGCACTTGGCGGCGCCGGTGCCGCCCTTGGCCGCGCGCGCGTATTCGG
TGGACAGCCAGATCGACACCGGGGCCACGCCCTTGGCAAAGTACGGGCCGGCCGGGCTGG
CGATGACGTAGTAGCCGGCCTTGTGCGCGCCGCGCACGCCGAGGAAGGCTTCGTCGCCGA
TCATGAACGGGCGGAAGTACAGGCTCGACTCGTCGGCCGACGGCACCCACTCGCTGTCGA
CGGCGATCAGCTGCTTCAGCGATTCGACGAAGATCTCCACCGGCAGTTCCGGCAGCGCCA
GGCGCTGCGCCGAACGCTGCAGGCGACGGCCGTTGGCATCCGGGCGGAAGGTCCAGATCG
AGCCGTCAGCATGGCGGTAGGCCTTGATGCCTTCGAAGATCTCCTGGCCGTAGTGCAGCA
CGGCCGCGGCCGGGTCCAGCTGCAGCGGACCGTAGGCACGCACGCTGGCGTTGTGCCAGC
CGGCATCCTTGTCCCAGCGCACTTCCACCATGTGATCGGTGAAGTGCAGGCCGAAGCCCG
GCTTCTCCAGGATCTTGGCGCGCTCTTCAGCGCTGCGCGGGTGGTCCGAACGGGTGACGG
CGAAGCTGGGAATGGACTGGGACACCGGAGGATTCCTGTTCTGGTTGCGGGTAGTGCCGG
GCCCGCGTCACTGCGGGCCCTGGGTCAAAGCATGCCGGTCTCGAGCCGCGCCGCCTCGGA
CATCATGTGCTGGTTCCACGGCGGGTCGAACACCAGGTCGACGTCGGCCTCGGCCACCGT
CGGGATCATTTCAAGCTTGCTGCGCACGTCGTCGACCAGGATCTCGCCCATGCCACAGCC
CGGTGCGGTCAGGGTCATCTTCACGTCGATCTCGCGCTTGCCTTCGTCCAGATGCTTGAT
CTCGACTTCATAGACCAGGCCCAGTTCAACGATGTTGACCGGAATCTCCGGGTCGAAGCA
GGTGCGCAGCTGCTGCCACACCAGTTGTTCCACCTGCTCATCGGTGGCGTCGGCCGGCAG
CTCGAGCGGTGCCGGCGCCTCCTTGCCGATGGCGTCGCCGTCCTTGCCGGCGATGCGGAA
CAGGTTGCCCTCGACGAACACCGAATAGCTGCCGCCCAGCGCCTGGGTGATGTACCCATA
GCTGCCGGCAGGCAGGGTCACGGTATCGCCCTGCGGGACCATCACGGCCTCGCAATCGCG
TTCGAAGTGGACAGGTTCGCTGCTACGGGAATACATGGGGACCGATATGGGGCCGTGGCC
GCGGCCACGCAAGACGGCATTCTAGCCCAGCCGCCCCGGCACCGCCGGTGCACTGCGGCA
AACCACAGTATCCTGTGGGTGATCTTCAGGGAGCTTCGATGTCCTCCATTGCCACGCGTG
CCAGGACCGTCACCTGGCTCTGGTCCCTCATGCTGTTGCTGGGTCTGCTTGTTGCTCCCC
TCGCCTGGATGGTCCTGGCGCTGATGACCGGCCGGCAGGTCGGCTGGATGGCGGTAGTGT
CCGCCCTGGAACTGGTGTTCATGCTGCGCCTGGGCACACTGGGCCCGGGCCGGTTGCGCA
TCGCCCTGGTCGTGCTCGGCACCCTGCTGGTGGCCGCCGTGGCCAACTGGGCCATCGCCA
GCGCCTGGATGGGCGGCTCGATCGGTCTGGACCTGTGGGACGCCATGACGCGGATGGGCC
CGCACCTGGCCTGGACCCTGATCACCCTGGCCAATGGCGCGATGGAATGGCTGTGGCTGG
CCGTGGCCGTGGTCGTCGGCGCCTGGCTGGCGCGCTGAGCGCGTAGATCCACGCCACGCG
CGGATGGGGGTTAATGCCGGCCGCTGGCCGGCAAAAGCGTGCGGACCAAGGTCCGCACCT
ACCAGATGCAACCACCGCGCGCGGATCCGGTAGTGCCGGCCGCTGGCCGGCAAAAGCGCG
CGGCCCCAGGTCCGCGCCTACCAGATGCAACCATCACGCGCGGATGGGGGTAGTGCCGGC
CGCTGGCCGGCAAAGGGGTCAGAGCCCTGTCCTGCGGAAAGGGATCCGACCCCGGTCTTC
AATGCCCGCCGTCGAGCGCCTTCAGCTCGCTCACCAGCGAGGCGGCCGCTTCGGCGCCGT
CGCCATAGAGCATGCGGGTATTATCAGCGTAGAACAGCGCATTCTCGATACCGGCGAAGC
CGGTGCCCTTGCCGCGCTTGATCACCACCACGTTGCGCGCGTTGACCACGTCCAGCACCG
GCATGCCGTAGATCGGGCTGGCCGGATCAGTACGCGCGACCGGATTGACCACGTCGTTGG
CACCGATCACCAGTACCACGTCGGTGTTGGTGAACTCGGGATTGATGTCATCCATGTCGG
CGATCAGGTCGTAGGGCACGCCCGCTTCGGCCAGCAGTACATTCATGTGCCCGGGCATGC
GCCCGGCGACCGGGTGGATGGCGAACTTCACCTTCACCCCGCGCTGGCCCAGCCGCTGCG
CCAGTTCCCAGATCTTGTGCTGCGCCTGGGCCACGGCCATGCCGTATCCAGGCACGATCA
CCACGCGTTCGGCGTAGGCCATCATCGCCGCGACATCCGGGGCTTCGATCGGCTTCTGCG
CGCCGCTGATCGCCTGCGCTTCGCCACCAGCACCGCCGCCGAAGTTGGAGAACAGCACGT
TGCGGATCGGCCGGTTCATCGCCTTGGCCATCAGCCGGGTCAGCAGGATGCCGGCCGCGC
CGACCATCATGCCGGCGATGATCAGCGCCTCGTTGCCCAGCACATAACCTTCGAACGACA
CTGCCAGGCCGGTGAACGCGTTGTACAGCGAGATCACCACCGGCATGTCGGCACCGCCGA
TCGGCAGCGTCATCAGCACGCCCAGCGCCAGTGCCAGCACGAAGAAGGCGACGATTGCCC
AGGCACTGAGCGTACTGGCCGCGATGATCGCCAGCACCACCACCGCCAGCGCCACCAGCA
GGTTCATCACCTGCTGGCCGGGCCAGGTCACGCGCTTGTCCAGCCGTCCATCCAGCTTGG
CCCAGGCGATCACCGAGCCGGACAGCGACACCGCGCCGATCGCCGCGCCGACCACCGCCA
GCAGCAGCATCGTGCCGGACGGCTGGCGCGCGGCCAGGTCGGCCAGCGCCTGCGCGCTCC
AGTGGCTGGTATCGCGGTGGGCCAGGAAGGCATAGCGCAGCAGTTCCACCGCGCCGATCG
CCGCCGCCGAGCCGCCGCCCATGCCGTTGTACAGCGCCACCATCTGCGGCATGTCGGTGA
TGGCAACCTTGCCGGCCGACCACCAGGCCAGGCCCGCACCCAGCAGCAGTGCCACCAGGA
TCAACGGCACGTTGTGCAGTTCGGGCAGGAAGAAGGTGGCCGCGGTGGCCAGCAGCATGC
CCAGCCCGGCCCAGCGGATGCCGCTGCGCGCGGTCAGCGGCGAGGCCATGCGCTGCAGGC
CGAGCAGGAACAGCGTGGCGGCGACCAGGTAGCTGGCCTTGACCAGCCAGTCGAGCAGTT
CGACGGTGCTGATGTTCAAGCCTGCGGCTCCTTCGGTTCGTCCTTGCCGCCCCTGGGCGC
GCTCGGCTTGAACATTTCCAGCATGCGCGCGGTGACCACGTAGCCACCGGCGGCATTGCC
GGCACCGAGCACCACGGCCAGGAAGCCCAGTGCCTTCTCCAGCGGCGTCTGCGCATGCCC
CAGTACCACCATCGCGCCGATCAGCACGATGCCGTGGATGAAGTTGGAGCCCGACATCAG
CGGGGTATGCAGGATCACCGGCACCCGCGAAATGATCACGTGGCCGGCGATGGCTGCCAG
CATGAAGATGTACAGCGCTACGAACCCGTCACTCACCGGCAACGCTCCTGCTCTGTCTTC
GTCGGCCCATCATAACCATGGGCTGAACCCGGCGCGCACCCGGCGTCAACCGGAGCGCCG
CTCACGCGTTGTCGATGGTGACCCCGAGCGAGGAACCGTACCCTGTGCTGGTGAGCAGCC
CCGCCCCCCCGAGCGCCGAGACCGATGCCCTGCCGGCATCGCTGGAGGCATTCCTGGCCA
GCGTCGGCCCGCGTGCGTTCCGCTTCGCCGAGGCCGGCCTGCGCCAGCGCGAAGACGCCA
TGGATGCGGTGCAGGACGCGCTGCTGCGCATGCTGGATTACACCGGCAAGCCGGCCGCCG
AATGGGCGCCGCTGTTCTGGAGCATCCTGCGCCGCCGGGTGATCGACCTGCAGCGGCGGC
GCCGCTTCCGCCTGCCGTTCTGGCGCGACAACCAGGACGCGGAAGGCGGCGAGATCGACT
GGGCCGATCCCGGCCCGGACCCGGCACAGGCACATGAGCAGCGCCAGCAGTACCAGCAGC
TGGTGGACGCGTTGCGCACCCTGCCCGCCCGCCAGCGCGAGGCCTTCAGCCTGCGCGTGC
TGCAGGACCTGGACGGGGCCACCACCGCCCGCGCCATGGGCTGCAGCGAAGGCGCGGTAA
AAACCCATCTGGCACGCGCCCGGCAGGCGCTGCAGGACTACCTGGAGACCCACCCGTGAA
CCGCTCCCTGCCTTCCGATGACACCCTGCGCCGCCTGCACGCGCAGTCGCTGCAGGCGCT
GTCGCCGGCAACGCTGGCCCGGCTGCGCCAAGCTCGCCACGGCGCCACGGCCACCCCCCA
TCGTGGGCGCTGGCGCTGGTGGCTGGCCAGCGCCTGCTCACTGGTGGTTGCACTGGGCAT
TGGCCTGCAGTTCACCGGCCATGGCACGCTTGCAGGTCCGCCGCCGGACCCCGTGCTTGC
TTCAGTGGAAGACAACGGCGCGCTCTACGACGAAAATCCCGATCTGTACCTGTGGCTGGG
CGATACCGACCTGGCGATGGAGTAAATCATGTCCCGACTGCTTGCCCTGCCACTGCTGTT
GACCCTGGCGCTGCTGCCGGCCGTTCCGGCGCTGGCGCAGAACGCCACGCCCGCCCCTGC
CGCACCGGTCGCGCCATTGCCTGCGTGGGAGCAATTGAGCGAATCCCAGCGAGAGTCCCT
GCTGGCGCCGCTGCGCGACCGTTGGAACAGCGCTGATGCCGGCCAGCGCCAGCGCATGCT
CTCGCACGGCCAGCGCTGGCAATCGATGAGCCCGGAGGAGCGCGACAAGGCCCGCCGCGG
CCTGCGCCGCTTCGAGCACATGAGCCCGGAACAGCGTGAACAGGCACGCGCCCTGTTCGG
GCAGATGCGCAACATGCCGCCGGCACAGCGCGACGCGCTGCGCGAGCGCTGGTCGCAGAT
GACGCCGGAGCAGCGTCGGGACTGGGTGCGCGACAACCCGCCGCCGGCGAAGCCGCGGTA
AGGCCCCGGGGAACGGGGTCAGAGCCCTTTGCTGACGCAAAGGGATCCGACCCCTGGCAG
ATTGCGGGAGAAGGGGGTCAGATCCCTTTGCCAGAGGCAAAGAGATCTGACCCCACGTCA
TTCATGCCTGCCAGCGCGTCTTTGCCAGCAGCTCGTCGTCCCAGTCGAAACCGAGCCGCC
CCTCGCGCACGAACAGCGCAACGAAGTTGAGCAGGTTGCGCGCATACATCTCACTGGCCT
GGGTCGCGCCGCGACTGGCCAGGCCCAGCGGACCATCGATGGTCACGCCCTGGTGTTCGA
TGCAGTGCCCCGGCTGGGTCAGTGCACAGTTGCCGCCGCTCTCGGCCGCCAGATCGACAA
TGACGCTGCCGGTGGCCATGCCCTCCACCATCGCGGCGGTCACGATGGTCGGCGCCGGCC
GACCGGGTACGGCAGCCGTGCAGATCACCACGTCCACGCCGCGCAGGTGGTCGGCCAGCC
GACGCTGCTGCTCGGCGCGCTCCTCGTCGGTCAACGCACGCGCGTAGCCGCCTTCACCGG
CCGCGCTCACGCCAAGATCGAGGAAGCGCGCACCCAGTGACTGGATCTGCTCGCGGGTTT
CCGGGCGCACATCGAAACCTTCCACGTGTGCACCGAGGCGCCGCGCGGTGGCGATGGCCT
GCAGGCCCGCCACGCCGGCACCGATCACCAGCACCTTGGCCGGTCGCACGGTGCCAGCGG
CGGTGGTCAGCATCGGGAAGAAGCGCGGCGCGCGTTCGGCGGCAATCAGCGCTGCCTTGT
AGCCGGCCATGCCGGCCTGCGAACTGAGTACATCCATCGCCTGCGCGCGGGTGGTGCGCG
GTAGCTGCTGCAGCGGGAACAGCTGCAGGCGATCATCGGCCGCCAGCGCGGCCAGCGCCG
GATCGTTGGCCGGTGCCAGCAGGCCAACCACGCTGGCACCGGGCCTGAGCTGCTCCAGCA
CCGTCGCAGGAGGTGCCTGCACGCACAGCAGGATATCGATCTCGGCCCAGCGGCCCGCGT
CGAAGACACGTGCGCCGGCGTCGTCATAGGCGGCATCGGTGAAGCCGGCGGCCAGCCCGG
CACCGGCCTCGTACCAGACCGTAATGCCGAGGGCACCGAGCTTGCGCGCGGTTTCCGGTG
TCAACGCCACGCGCCGTTCACCCGGCGCGGTCTCCTTGATCCCCAGCAACGCCACGGCCA
TGCAGGTCCCCGCTGATCGGTGAGTTTTCCCGATCCTAGCAGGCAGCCAGCACTCAGTGC
AGGGTGGTGCTGCCCGGGTCGAGGCGGTCGATCACGCCCTGCATGGCGCTGTCGAAGGCG
CCATCGTCAACGTGGGCACGCAGGCGGCCGAGCCGCACCATCACCGCCAGCTCTTCTGGC
GAGGCCACGCAGAAGCGCACGCCGCGACGGTTGACGAACAGCAGGCGCGAGGAAATCGGG
CTGACCCAGGACAGCTTGCCCGCCTGGACCTTACCGTCCTTGTCGACGAAGTCCAACCAG
TTGCCGATTTCCATGCGTCGGAAGCGGTCGGCATCGGCGTTGTCGAAATCGTCGGCATCG
ATCTGCCCGCTGAGTTCCACCGCTGGCGATTCGGCCACCGGCGGTGCCGGCAGCGCGACC
TGCGGCAGCTCGGGCAGCGCGCGCTGCAGTTCCGGCCGCGACTCGGCGATGCCCTGCAAC
GTGTCGTGCAGGGCGTCGATCGCACCGGTAGCCGCATCGCCGTGCACACCGACGCTGGCA
AACACCTTGGCCAGCACCGGCTGCCAGGCCTGCAGCCATGGCTTGCCGACAATCTGCCGG
CGTGCCTCGGCCACTTCCTCCAGCAGGCCGTCGCCGAGGCTCAGTGCCTCGGCCACCGAC
GCGCCTTCTTCGCCCTCGCGCAGCAGCGCCAGGGTCAGGTGGTGCTGCCAGGGCTGGCGC
AGGAACTCGGCAATGGCCGGCGGAAGGGTGGCATCACCGATGCGACGATCCAGTTCCGCA
CTGGCCCGGCTGCGGGCCATCTCCAGCTTTTCCTGCCCACGCTGCGTCTCCGCGGCACGG
CGCTCGGCGATTTCCACGCGGCGGCGATGCTGCACCAGGAACTCGCGGAATTCTTCTTCC
AGGGTCAGGAAGATCGCCAGGTTCTCGTTGAACTCGGCCACCAGGCGCTCGATGATCTCC
TCGACCTTGGCCATCAGCATGCGCTCGGCCTGGCTCTCGCCGGTGTTGCCCTCGCAGGCC
TCGGCCAGCGAATTGAGCAGCTTGCGCGCCGGATGGGTCTTCTGCACGAACATGCGGCGG
TCGAGCATGGCGACCTTGACGAAAGGCACGACCAGGCGGCCGATCAGTTCGCGCGAGCGG
CCTTCCAGTTCACGTTCGTCCAGCATCACATCGAACAGCATGCCGACCAGGTCGATGGCA
TCCTCATCCTGCGGGTCCAGCCGGGTCTGGCCCGGATCGACGCCGAGCTGGGTGGCGCTG
GACAGCACTTCGCTCTTCAGCCGCTGCGCCAGCGATTCGCCGTCCTCGCCGATGGCTGCA
CGCAGCGTCGCGCTCGGCGTGGCCTGCAGCAGCGACAGCACCGACATCATTTCGCGCTGG
CTGAGCGGGCGCTGCTGGCCGACCGCCACCTGTGCCGCAGACGTGGCGTCCTCACGCACA
TGGCGGGTCTGCTGCAGCAGTTCGTGCAACGCTTCCAGCAGCATGCCTTGCTGGCCGGCG
TAGGCCTCGCCGGCGGCGCCATCATCGCCGCCCAGGTGCTGCTGCATATGCCCGCGGCGC
TCGGACCAGCGGGCGGCAAAGCGCTGCGCCCAAGCCGGTGCGGCCTGCTCGTCATCGCTG
AACCCCGGATCGACGCCCGCGCCGTGGCGATGCTCGACCAGGTCATCCAGCATCCCGGTC
ATGCGCGGATCCGGTGCCGGCGGTTGTGGGCGCTGCGGAGCCCCCATCTGCGACATCACG
CCGGCTGCGGCCAGCTGCTCGTCCAGCTTCTCGTAGATGCGGCCGACCGGTGCACGCAGG
TCGCGCTCGCACAGCTTGATCAGCACCAGATGCACTTCCGGGGCCAGTTCGCAGCCGGCA
AAGGCCTCGTGGATGGCCACGCCCAGATGTTCGGGGCTGATGGGATTGTGGTCGGCGTCC
AGTTCCACGCCGCCGATCAACCGGCCCAGGCGGCGGTCCAGCCGCGCCAGCACCGGCTTG
AAGTCACGCAGCAATACAGTGGCGAAATTGCGCACCGCCAACCGCGATTCCAGTACGTGT
TCGGCCAGCAGGCTCAGGCCATCCTCGGCCGGCCCGGACAGGGTCGCCTCGGCCGACAGC
GGCTCACCGGCCGCCAATGCGGCCCACGCCTGCTGCAGGTGGCCGGCGAAGGCGGCAGCG
ATCTCCTCACGGCGGCGGCGCAGTTCGCGCATCGCGTCCAGGAACAGCAACTGCGACGAG
CCGGCATTGCCGGCGCGGTCGAACAGGGCATCGTCGAAACGCGCCAGCGCGGCCCCGAAG
GCCTGGCACAGCGCGGGCAGGACCATGTCCCGGGCAAGCTGGAGCTGGGCCGGGTCACGG
CCCGGCGATCCCATCGGTGTGGGCACGCTCATCATTCGGGAAGGCTCCCCACCTTCTCTG
GTACGACAGACAGCATGGACATCGCGACGACCGGCACACCCCATGTACCGGAACGTCGAT
GGTAGGCCGGCCAGCCCGTCACGGACAGTGAAACAGTCCTCACTTCAAACCTCATGACCG
GCGGCCCGGCAAGAGGGGTATCGTAAGCCGTGCAAGGCCCACGAGGCGAGGGGAAGCGGC
TGTCCGTTTCCCGCCAGTGGCATGATGTTCATCACAGTTTGGTATTCAGGGGCCGGACGC
GACACAGACGGCGTCATTGACCACCCCGACTATAATCAAACACCCGTGATGACCGGTTCA
GACTCCATGCCCGACCCCGCTGCCCTGCTCGCCCTGGATGCCCGCCGCTCAGTGCCTTCG
CGGCAACTGGGCGAGCCCGGCCCGGACCCGGCCACCCTGCAGCGGATGCTGGCGTCGGCC
GTGCGCGTGCCCGACCACGGCAAGCGCGTGCCGTTCCGCTTCCTGAAGATCGCCGGCGAT
GCACGTCACACTCTGGGCGACTTCCTGGCCAAGCGCAGCCGCCAGCGCGACCCGCAGGCC
GGCGAGGCCGTGTTCGAGAAGGACCGCCAGCGTTTCAGCCACGCCCCGCTGGTGATCGTG
GTGGTCGCCAGCCCGCGCCCGGACCCGAAGGTGCCGGAACAGGAACAGCTGATGACCGCC
GGCTGCGTCTGCTTTGCCCTGCTGCAGGCCGCGCAGGCGCTTGGCTTCGGCGCACAGTGG
CTGACGGCCTGGATGGCCTTCGATCCGGTCGTGCAGGCCCACCTGGGCCTGGTCGAGGGT
GAACGCATCGCCGGCTTCATCCACATCGGCACCGCCAAGGCCGACGTGCCCGAGCGCGAG
CGCCCCGACCCAGCGACCCTGCTGCAGGACTGGACGCCGCCGGCATGACCCTGCCGGCAC
CGCCGCCGTCGCTGTACCTGGTCGATGCCAGCATCTACGTGTTCCGCGCCTGGCACTCGC
TGCCGGACCAGTTCCAGGACGCGCAGGGCTGGCCGACCAATGCCGTGCACGGCTTCGCCC
GCTTCCTGCTGGACCTGCTGGAGCGCGAGCGCCCGCGGCACATCGCCATTGCCTTCGACG
AAGCGCTCGACAGCGGCTTCCGCCACCGCCTGTATCCGGCCTACAAGGCCAACCGTGATC
CGGCACCGGAAGCGCTCAAGCGCCAGTTCGTGCACTGCAAGGCGCTGTGCGCGGCGTTGG
GCCTTGCCGTCCTCGCCCACCACGACTACGAAGCCGACGACCTGATCGGCAGCGCACTGC
ACGTGCACCGCGGCAGCCATCGCGGGGTGATCATCTCCGCCGACAAGGACCTGTCGCAGC
TGCTGCTGGATCACGACGAACAGTGGGACTACGCCCGCAACCAGCGCTGGGACGTGGCCG
GCGTGAAGGCACGGCACGGCGTGCACGCGCACCAGATTGCCGATTACCTGGCGCTGTGCG
GCGATGCGGTGGACAACATTCCCGGTGTCAGTGGTGTCGGCAGCAAGTCCGCCGCCGTGC
TGCTGGCCCATTTCGGCAGCTTGGATGCGCTGTACGAACGCCTGGACGAAGTGCCGTTCC
TGCGCCTGCGCGGTGCCGCCCAGATGGCGGTGCGCCTGCGCGATCAGCGCGAGCACGCCC
TGCTCTGGCGCCAGCTGACCACCATCGCGCTGGACGCGCCGCTGGAAGGCAGCCAACCCG
GCCTGCTGCGCCAGACCGCCGACCCCGAGCTGCTCGGCGGCCTGTGCCAGACCCTGCGCT
TCGGCCCGATGACCCGCCGCCGGCTGTTCGATGCCGCCGGCGTACCCGATATTCTTCCCA
CCCACAGCGAGCCCGCATGAGCCAGCGCAACACCGAAGCCCCGCGTGTCGTCTATGAAGG
CAAGTACCAGCGCATGCTGGTACGCGGCACCTGGGAATACAGCGAACGTACCCATGCCGG
TGGCCTGGCCGCGATCATCATCGCGGTGACCCCGGAGGACAAGGTGCTGTTCGTCGAACA
GTTCCGCGTGCCGCTGCAGGCCCCCACCATCGAGATGCCGGCCGGCCTGGTCGGCGACAT
CCACGCCGGCGAATCGATCGAAGTCTCGGCCGTGCGCGAGCTGGAAGAAGAAACCGGCTG
GACCGCCGATCACGCCGAAGTGCTGATGGTCGGCCCGACGTCCTCCGGCGCCAGCAGCGA
GAAGATCGCCTTCGTACGCGCCACCGGCCTGCGCCGGATCGGCGACGGTGGCGGCGATGA
CAGCGAAGACATCACCGTGCACGAGATTCCGCGCGCGCAGGCGGCGGCCTGGCTGGTGCA
GAAGATGGGCGAAGGCTATGAGCTGGATGCCAAGCTTTGGGCGGGCCTGTGGATGATCGA
GCACCACCTGGACGGGCGCCCGCGTGGCTGACGCCGATCTGCACGTACTGCCGGCGCTGC
TGGGCGCCGACGACCCGGCGATCTATACCCTCCACCGGCCGCAGGGCGCCTCGCCTTACC
TGCTGCTGGCCGATCACGCCGGCCAGCAGGTGCCACGCGCGCTGACCGGGCTCGGCCTGG
CCCAGGCCGAGCTGGACCGCCATATCGGCTGGGACATCGGCATCGCCGGCACCACCCGCG
CACTGGCCGAACGGCTGGATGCATGGGCGATCGAACAGACCTATTCGCGGCTGCTGATCG
ACTGCAACCGCCCACTGGCCTCGCCGACGCTGATTCCGGAAGTGAGCGACCACACCGTGG
TCCCGGGCAATGCCAGGCTGTCGGCTGCACAGCGGCAGCAGCGCATCGATGCGATCCACG
CGCCCTACCATGCGCGCATCGACGCGGAACTGGATGCACGCCGCGATGCCGGCCGCCCCA
CCCTGCTGGTGATGATGCACAGCTTCACGCCAGTGATGAACGGCACGCAGCGGCCGTGGC
ACGCCGGCGTGCTGTACCACCAGGACACGCGCTTTGCGCATGCACTGCTGCAGGCACTGC
GCGATGAAGGCGACCTGGTGGTGGGTGACAACGAACCGTATTCGGTCAGCAGCACCAGCG
ACTACGCGGTACCGGTGCACGGCGAAGGGCGCGGCCTGGTGCACGTGGAACTGGAGATCC
GCCAGGACCTGATCGCCGATGCCGCCGGGCAGCAGGCGTGGGCGGAGCGGCTGGCGCGGA
TCTTCAGCGCGCTGCAACCGGAGCTGCTGGCGCTGGGTTGAACGCGCGTGGTTCCATCCC
GTATCGGTAGTGCCGGCCGCTGGCCGGCAACCTCAATGATCCAACCACCCCGAGGTTGCC
GGCCAGCGGCCGGCACCACCGCAGGCGTGGCACATCCACCCACGGCAGCGCCTTCAATCA
AGCCTCGTTGACCGGGCAGACGGCAGCAACCGATTCGACCGGCGCCGGGCGCAGGCCCAG
CGCGATCACCACGCCGAGCGCGGCGAACAGCGCGGCGCCGTACTGCGCATTGACCATGCC
CTGCAGCGCATCAGGACTGGTTGCCTCCTGCGTGCCACGCGCGGCGTTGGCCACCATCAC
CAGTACCGCCAGTCCCAACGCGCCGCCGATCTGCTGTGCGGTGGCGGCCATGCCGGACGC
TACACCCTGCTGCGGCCCCGGCACGCCCTGCCCGGCCACGATCCACATCGCCGTCCAGCT
CGTGCCCTGGCCCACGCTGAGCACCACGATGCCCGGCAGCAGCGGCCAGTAACCGGCGCC
ATGCGGCATCGCCAGCGCCACCGCAGTGATGCCGATGGCACCGGCCGCGAAGCCCCAGGC
CAGCACCTGCCGTGGCGAACGGCGCCGCAGCATGCGTTCGGCAATGCGGATGCCGAAGGT
GCACACCACGGTCGGCAGCAGGAAGGCCATGCCGGCCTGCAGCGGGCTCCAGCCGTAACC
ATCCTGGAAGTAGAGCGCCAGGAAGTAGTACTGCACGCCATAGCTGCTCATGAAGGCGAA
GGTCAGGCCGAGTGCCGCGCGCAGGCCGGGCAGGCGCAGCAGCGCAAACTGCATCAGCGG
GTCACGGCTGCGCTTTTCGATCTGCACGAACACCGTCAACAGTACGGCTGAAAGCAGCAG
GCAGATGAGCGTGGCGCGGGCCGTCCAGCCCCACTCCGGCCCTTGCACCAGGGTGGTGAC
CAGCAGGCTGCCGCCGGCGGTGACGGTGAGGCAACCGGCCAGATCGAAGGAACGGCCCTG
CACACGCGGGCCATCGGCCGGCAACCACGCGCCGGCCGCGACTGCACAGGCGGTGGCCAG
CGGAACGATCACCGCCAGCACCGCCGGCCAGCCGAACGCCTGGGTCAGCACGCCACCGAG
CAGCGTGCCCAGCGCCAGGCCGACCGCACTGGCCATGCTCCAGATCGCCAGTGCGCGGTT
GCGCACCGGGCCTTCCGCATACAACGTGTTGATCAGCGCCAGCGTGGCCGGGAACAGCAA
CGCGGCACCGATGCCCTGCGCCGCGCGCGCGATGATCAACAGGGTGGCATTCGGCGCCAG
CGCGCCGAACAGCGACGCCAGCGCGAACAGCAGCATGCCCAGCCGGTAGAAGCGGCGGCG
GCCGATCAGGTCGGCGGCGCGCCCGCCCAGCAGCAGGCTGCCGCCGAACGCCACGGTGTA
GGCACTGACTACCCATTGCAGCTGCTGCGCGTTGATCTGCAGCGCGCGACCCATGTCGTG
CAGGGCGACGAAGATGATGGTGGCATCCAGGGCGATGATCAGCTGGGCAGTGGCCAGCAG
GGTCAGCGCCCAGCGCGGGTACTTGAGGGGAGGCATCGGCGGTCTGGTGCGGTGGGGGAG
CGCAGTCTCATTGATGCGACCGAATCAATAAACCCCCTGCCAGCCATATCTGTCATGATT
TTCATCATGAATGGAACTTCGATGGACCTCAATGCAGTGCGCATGCTGGTGCAGGTGGCC
GAAGCCCGCAGTTTCACCGTCGCCGCCGGGCAGCTGGGCCTGAGCCAGTCCGGCCTGTCG
CGCGCGATCGGCCGGCTGGAGGCCACGCTGGGGGTGAAGCTGCTGCAGCGGAACACCCGC
AACGTGGCGCTGACCCCGGATGGCCGCCAGTTCGTCGATCAGGTGGCACCGCTGCTGTGT
GGCCTGGAGGATGCCGAACGCCAGTTGGCCGACCGTCCCTGCACGCCCGCGGGCACCCTG
AAGATCAGCGCGCCCTCGATGTTCGGGCGCAAGGTGCTGGTACCGCTGCTGGCGCCGTTG
CTGCAACAGCACCCGCAACTGCAGGTGGAGGCCGTGCTCAGTGACCGTCTGGTCGATCTG
GTCGAGGAAGGTTTCGATGCCGCCCTGCGCACCGGCGTCATCGCCGACCAGCGCATCGTC
GCGCGCCCGCTGCGTCCGCTGCGCTGGGTGACGGTGGCCAGCCCCGCGTATCTGGCCCGC
TGTGGCGCACCGGACGATGTGGCCGCGCTGCGGGATCACGCGTGCCTGGCGGTGCGCAAC
CTGCGCAGTGGCCGGCTGGTGGACTGGCAGTTCCTGCAGGAGGGCCAACTGCGCGACTTC
ACCCCACCGACGCGGATGGTGTTCGACAGCGGCGATCCGCTGGTAGAAGCGGCCATCGCC
GGCATCGGCATCGTGCAGGTGATGGATTTCGCGGTGGCCGACGCGCTGGCTGACGGCCGC
CTGCAACGCGTGCTGCAGCCGCTCGAAGGCCGCAGCCGCGCGCTGTCGCTGATCTACCCA
CCGTCGCGCCAGCACTCGCCAAAGCTGCAGGTGCTGGCCGACGCGTTGCTGGCCGGGGAT
TGGTAAATCCACGCCATGCGTGGATGAAGGTTTCGGCGGGGTCAGAACCCTTGGGTATCC
GGTAGCGCCGGCCGCTGGCCGGCGAGCCACATCGGCCGGCGGCGAAACGGACCGGCAAGG
CATTGCCGGCCAGCGGCCGGCACTACCGATCAGGCGAAGCTATCGGTGGCGCGCACCAGC
GCGTCCACGTTCTCGGCTTCGAACGCCGAATGGCCCGAGGCCTTGGCTATCCGATAGTGC
CGGCCGCTGGCCGGCGAGCCACATCGGGCGGCGGCGAAACGACCCGGCAAGGCATTGCCG
GCCAGCGGCCGGCACTACCGATCAGGCGAAGCCATCGGTGGCGCGCACCAGCGCGTCCAC
GTTCTCGGCTTCGAACGCCGAATGGCCCGAGGCCGGGGTGATTTCCAGCTTCGCCTTCGG
CCACACCTTGGTCAGGTCCCAGGCGTTGGCCAGCGGGCAGACCACGTCGTAGCGGCCATG
CACGATCACGCCCGGGATGTCGGCGATGCGGTGCGCGTCGCGCAGCAGCTGGTCTTCCAC
CTCGAAGAAGCCACCGTTGACGAAGTAGTGGTTCTCGATGCGGGCGAAGGCCAGGGCGAA
GTGCGGGTCTTCGTGGCTGTTGATGAAGTCGTCATCGACGTGCAGGAAACTGGTCGCGCC
TTCCCACACCGCCCAGGCCTTGGCCGCTTCCAGGCGGGTGGTTTCGTCGTCGCTGGTCAG
GCGGCGGTGGAAGGCCGAGATCAGGTCATGCCGCTCCACCGACGGGATCGGCTTCAGGTA
ATGCTCCCACGCATCCGGGAACAGGCGGTTGGCGCCTTCCTGGTAGAACCATTCCAGCTC
CCAGCGGCGCAGCATGAAGATGCCGCGCAGGACCAGTTCGGTCACGCGCTGCGGATGGGT
CTCGGCATAGGCCAGGGCCAGGGTCGAGCCCCAGCTGCCACCGAACACCTGCCAGCGATC
GACCTTCAGGTGCTCGCGCAGCTTCTCGATATCGGCGACCAGGTCCCAGGTGGTGTTGTC
CACCAGGTCCGCGTGCGGGGTGGATCGACCCGCACCACGCTGGTCGAACAGGATGATGCG
GTACTTGGACGGGTCATGGAACTGGCGCATCTTGTCGCTGCAACCACCGCCCGGGCCACC
GTGCAGCATCACCACCGGCTTGCCGTCCGGGTTGCCGCACTGTTCGAAATACAGCGTGTG
GCGGTCGTCGACCTTCAGGGTGCCGACGTCGTAGGGGGTGATGGCGGGGTACAGCGTACG
CATGCTTGCAGCTCCAGGGTGATGCCCTGCCGGGGCAGGAGAACCCCCATTCTAGGCCGG
TCGCCGGCCCAGGGTGATCCGGTCGCGCTGCTCCAGGTCCTGCACGGTCTGCACCTCGGC
AAAACCGGCGGCGTCGAACAGCGCGCGGATCGCCGCGCCCTGGTCCCATCCGTGCTCGAT
CAGCAACCAGCCACCGGGCAGCAGATGCGCCTGGCCGCCGTCGATGATGCGGCGGATGTC
ATCCAGGCCGTCCACACCGGACGCCAGCGCGGAGGCCGGTTCGAAGCGCAGGTCGCCCTG
TTGCAGGTGCGGGTCGTCGCTGGCGATGTACGGCGGATTGCTCGCAATCAGGTCGAAGCG
CATGCCCTGCAACGGCGCGTACCAATCGTGCCCGCCCTCGGCGAAGCGGACGTTGCGCAG
TTCATGGCGCGCAGCATTGCGCACGGCCACGGCCAGCGCACCCGGGCTGGCATCGGTGGC
CAGCACCTGTGCCTGTGGCCGCTCGCTGGCCAGCGCCAAGGCGATCGCGCCGCTGCCGGT
GCCCAGGTCAGCCAGCCGCAGCGCACGGTCCTGCGGCAGGCGTTCCAGCGCCAGCTCGAC
CAGCAGTTCGGTCTCCGGGCGCGGGATCAGCGTGGCCGGATCGACCTCCAGATCCAACGT
CCAGAATCCGCGGCGGCCGGTCAGGTAGGCCACCGGCTCGCCGGCCACGCGGCGGGCCAA
CAACGCCTCGAAGGCGGCCTGATCGGCGGACGGCAGCGGATCGGTGGCGTGCGCGAACAG
CCAGCTGCGCGGGCGGTCCAGCACGTGCAGCAGCAGCAGCTCCGCCTCGTGGCGGGCTTC
GACGCCGCCCAAGCGGGCACTGGCCTCGGCCACGATCTGGCGCAGGGTGGGTTCGGTTTG
GAAAGGCATTCCGCAATTGTAGAGCCGAGCCCACGCTCGGCTGCTTCTGGAACAGCCGAG
CATGGGCTCGGCTCTACAAAATCGGAATCCGTTCAGGTTCCGCCGGACGGGATAAGGAGG
GGCTATCGGCCCCAGGCAGCGGTCCGGCGGGATTTTCCTTGTCACACAGTCAGTTGCAGG
ATGAAAGCGGCCGGGTTCAGTGCCTGCTCAGTGCATTTTGATAGACTCCATCTATCAAAT
AGATGCAATCAATGCATTGTTCTTATCGCCAGCGAATGGGTAACCTAGCTCCTGTCGATT
CACCCACTCCCCTTCACCAAGAGGAAAAATGATGTCCCTCATCAACACCCAGATCCAGCC
GTTCGAAGCCAACGCTTACCACAACGGCGAGTTCATCAAGGTTTCCGACGCCAGCCTGAA
GGGCCAGTGGTCCGTCCTGATCTTCATGCCGGCCGCCTTCACCTTCAACTGCCCGACCGA
GATCGAGGACGCAGCTGACCACTACGCCGAGTTCAAGAAGGCCGGCGCCGAGGTCTACAT
CGTCACCACCGATACCCACTTCTCGCACAAGGTGTGGCACGAGACCTCGCCGGCCGTCGG
CAAGGCCCAGTTCCCGCTGGTCGGCGACCCGACCCACCAGCTGACCAACGCTTTCGGCGT
GCACATTCCGGAAGAAGGCCTGGCCCTGCGCGGCACCTTCATCATCAATCCGGAAGGCGT
GATCAAGACCCTGGAGATCCACTCCAACGAGATCGCCCGTGACGTGTCCGAGACCCTGCG
CAAGCTGAAGGCTGCCCAGTTCACCGCCGCCAACCCGAACCAGGTGTGCCCGGCCAAGTG
GAAGGAAGGCGAGAAGACCCTGACCCCGTCGCTGGACCTGGTCGGCAAGATCTAAGGCAG
TACCGGCCTGCCGTGGCCCCACGCCGCGGCGCGCCCTTCATCCCCGTGCCGGTCCCCCCG
CCGGCGTGGGGGTGAACCCAAGACAGCCAACGCTCGCCCGCCTTGGCCAGCCAGCCCCTT
CCACGGTCGCTGTCTTGGGTTCACCCCTACCCCCAGCTGGTCCGCTACCTTGTACAGCGG
TGCCACGCCCTCTGTTTGCCTGAAGCCAGGAGAAGACCGATGTTGGACGCCAACCTGCAG
TCGCAGCTGAAGACCTATCTGGAGCGCGTGACCCGCCCGATCCAGATCACCGCGCACGCC
GACGACGGCGCCAAGTCGCAGGAAATGCTGGAACTGCTGCAGACCCTGGACAGCCTGTCG
GACAAGATCTCGCTGCAGGTGCTGCGCGATGGGCAGGGCCGCGTGCCGTCCTTCGACCTG
GGCACCCCGGGCCAGGACATCCACCTGACCTTCGCCGGCCTGCCGATGGGCCACGAGTTC
ACCTCGCTGGTGCTGGCGCTGCTGCAGGTCGGCGGGCACCCGTCCAAGGCCACCGCCGAG
CTGATCGAGCAGGTGCAGAACCTGGAAGGCGACTACCGGTTCGAGACCTACTTCTCGCTG
TCCTGCCAGAACTGCCCGGACGTGGTGCAGGCGCTGAACCTGGCCGCGGTGCTCAACCCG
CGCATCCAGCACGTGGCCATCGATGGCGCCCTGTTCCAGGACGAAGTCGAGAAGCGCGAG
ATCATGTCGGTGCCGACCGTGTACCTCAACGGTGAAATCTTCGACCAGGGCCGCATGACC
CTCGAGCAGATCGTGGCCAAGCTGGACACCAACGCCGGCAAGCGCGATGCCGAGAAGATC
GCCGCCAAGGACGCCTTCGACGTGCTGGTGGTGGGCGGTGGCCCGGCCGGCGCTGCAGCG
GCGATCTACGCCGCACGCAAGGGCATCCGTACCGGCATCGCCGCCGAGCGTTTCGGTGGC
CAGGTGCTGGACACCATGGCGATCGAGAACTTCATTTCGGTGAAGGAGACCGAGGGCCCC
AAGCTGGCCACGGCGCTGGAGCAGCACGTGCGCGAGTACGAGGTGGACATCATGAACCTG
CAGCGCGCCAGTGCGCTGGTGCCGGCCGGCGAAGACGGCCTGGTGCAGGTGCAGCTGGAA
AACGGCGCGGTACTGAAGTCGCGTTCGGTGATCCTGTCCACCGGCGCGCGCTGGCGGCAG
ATGAACGTGCCGGGCGAAGACCAGTACCGCAACAAGGGCGTGGCGTACTGCCCGCACTGC
GATGGCCCGCTGTTCAAGGGCAAGCGCGTGGCGGTGATCGGCGGCGGCAACTCCGGCGTG
GAAGCGGCCATCGACCTGGCCGGCATCGTGTCGCATGTAACCCTGCTGGAGTTCGATTCC
AGCCTGCGCGCCGATGAAGTGCTGCAGAAGAAGCTGCGCAGCCTGGGCAACGTGACCGTG
CTGACCAGCGCGCAGACCACTGAAGTGCTGGGCGACGGCAGCCGCGTCACCGGCCTGGTC
TACAAGGACCGCGTCGGCGGCGATGCCCACCGCGTCGAGCTGGAAGGCATCTTCGTGCAG
ATCGGCCTGCTGCCCAACACCGAGTGGCTGAAGGATGTGGTGGCGCTGTCGCCGCGCGGC
GAGATCGTCATCGACGACCGCGGCCAGACCAACCTGCCGGGCGTGTTCGCCGCTGGCGAT
TGCACGACGGTGCCCTACAAGCAGATCATCATTGCCATGGGCGCCGGCTCGACCGCCGCA
CTGAGTGCGTTCGACCACCTGATCCGCTCGTCGGTGAGCAACAGCAGCGGTGCCGTTGCT
GAAGCAGCCTGATCCACCGTTCCCAGATCACCGGGAACATTGTCTGCCTGTCGGGTAACC
ACGCCGTCAGCCGGTCCGTTACCCCTGGGGTGTAAGGATGAACCTACGTGATCTGAAGTA
CCTGGTAGCCCTGGCCGACCACAAGCATTTCGGCCGGGCTGCCGCCTCCTGCTTCGTCAG
CCAGCCCACGCTGTCGACGCAGATCCGCAAGCTGGAAGAAGAGCTGGGCCTGCCGCTGGT
GGAACGCGCACCGCGCAAGGTGATGCTGACCCCGGCCGGCCAGGAAGCGGCGGCACGGGC
GCGGGTGATCGTGTCCGAAGTGGAACAGCTGAAGGAGGCGGCGCGACGCAGCCGCGATCC
GGAAGCCGGCACGGTGCGCCTGGGCATCTTCCCGACCCTCGGCCCGTACCTGCTGCCGCA
TGTGATCCCGCGCATCCGCGAGCGCTTCCCGGAGCTGGAACTGCTGCTGGTCGAGGAAAA
GAGCGACGTGCTGCTGGACCGCCTGCGCGAAGGCAAGCTCGACGCCGCACTGCTGGCCCT
GCCGGTGATCGACGACCAGCTGCATGCCGAATTCCTGTTCGAGGAACCGTTCCTGCTGGC
CGTGTCCGGGCGCCACCCGCTGGCCCGTCGCGAACACCTGGACGTGCAGGAACTGGCCAC
GCAGAAGCTGCTGCTGCTGGAAGACGGGCATTGCCTGCGCGACCAGGCGCTGGAAGTCTG
CCGACTGTTCGGCGCCAACGAGAAGTCCGAATTCCGCGCCACCAGCCTGGAAACCCTGCG
GCAGATGGTCGCCGCCGACGTCGGCATCACCCTGCTGCCGAGCCTGTCGGTGCAGCCGCC
GGTGCCGCGCTCGAACAACATCCGCCTGCTCGATTTCACCGGCGAAGGCCGTCCCAGCCG
CCGCATCGCCATGATCTGGCGCCGCAGCTCGGCCATGAACGACTTCCTGATGGAGCTGGC
CGACCAGTTCAAGCGCCTGCCGCAGGCACTGTTCACGCTGGAGGCGCTCGATGCCGGCAG
CGATGCACCGGCCCTGCCCGGCCCCGCGCTGAACGGCTGAGCCCCCGCAGCACCGGCCCG
GAATCGGCAGGAGTCGATTCCGGCCGCATTTGTCCCCACAATACAGACAGGCGGCGCCAG
CAGGTGCCGCCTTTTGCATGGCTTTCAACCAAGGAGCTTCACCATGAACACCGCCAGCGG
CCTGCCGCCGTCGATCACCGTTTCTACCTTCGACATGGACCGCCTGGACGCCATGCTCGA
ATCCCCTGCGCTGAGCCAGACGCCTGCCGCGCTCGCGCTTGCTGAAGAACTCAACCGGGC
CACCGTGCTGGCACCGGACCAGATTCCCGAAGGCATCGTCATGATGCATTCGCGCGTGGA
GTGCGAAGATGAAGTGTCGGGCGAAAAGCACGTCCTGACCCTGGTCTTCCCCCGCGAAGC
CAATGTCGATGAAGGCAAGGTCTCCGTGCTGGCCCCGGTCGGCAGTGCCCTGCTCGGCCT
GGCCATCGGCCAGAGCATCGACTGGAACGCGCCCGGCGGCCGCAAGCTGCGCCTGCGCGT
GACCGCGGTCCACAACGACCGCCCCTGATTACCGCTGCGCACCGCGCGCGATTCGATCCC
CTTGCACCAGGAGCCGTAATGAGTACCCCGTCCAAACTGTCCCAGCTGCGCGAACTGTCC
GTGGTCGTTGCCGATACCGGTGACTACGAGGCGATCAAGCGCCTGCAGCCGGTGGACTGC
ACCACCAACCCGACCCTGGTGAAGAAGGCGCTGGACCTGCCGGTCTACGCCGAACTGATC
GAACGCGAACTGGCCTGGGGCCGCCAGCAGGCCGGCGACCGCGAAGCCGTGGTGCACGCC
GTGGCCGACCGCCTGACCATCGGCGTCGGCGCGCTGCTGAGCACGCTGGTGCCGGGCCGC
GTGTCCACCGAAGTGGACGCCGACCAGGCCCACGACACCGCCGCCACCGTGGCCAAGGCC
CGCCAGTTCATCCAGATGTACGCCGATGCCGGCGTGCCGCGCGAGAAGATCCTGATCAAG
ATCGCCGCGACCTGGGAAGGCGTGGAAGCCGCGCGCATCCTGCAGGCCGAAGGCATCGAC
TGCAACCTGACCCTGATCTTCAACCCGACCCAGGCGCTGGCCTGCAGCGAGGCCGGCGCG
TTCCTGATCTCCCCGTTCGTCGGCCGCATCCTGGACTGGTACGTGGCCAACGGCCAGACC
CCGGCCAGCATCGACGAAGACCCGGGCGTGAAGTTCGTGCGCGGCGTCTATGCCGAATTC
AAGCGCCGCGGTTCGAAGACGGTGGTGATGGGCGCCTCGTTCCGTTCGACCGCACAGATC
GAAGCGCTGGCCGGCTGCGACCGCCTGACCATTTCGCCGGACCTGCTGGAGAAGCTGGAC
GCCGACCACGGCGCGCTGCCGCGCAAGCTGGTGGCCGGTGCCGCCGATGGCGCGGCGGTG
CCCCCGATCGATGCGGCGACGTTCGCAGCAGACCTGGCGGCCGATCCGATGGCCACCGAG
AAGCTGGCGACCGGTATCGATGCGTTTGCCAAGGATCTGGAAGCGCTGCGCGAGCGGATC
TGCGCGGCACTGTGAGGATTCCGGCCAACGGCTGAGCCCCTCGTGGCAGGTCGGTCGGTC
GCGAAGAGCAAAAAGCCGCGCTGGGTCGGGCGGGTTGGGTTCGCGGGAGACGCCGTGAAT
CCATCCCTGGAGGCTTGGCCGCCGCATCCATGCGGCGGACACTCCCGCGAACCCAACCCG
CCCGCCCTCTGACAGTTTCCGGTGGCCACCCGCCACGGAAGAAAGAAAGAAGAGCAACAG
CGGGTCGCGCGCTTCGCTTGCTCGGAGCCGAGCATGGCTCGGCTCTACAAGGGCAATGCA
GAACCAAATAAAAAGGACGCGGCGAACGCCGCGTCCTTTTTGTTTTCCATCAGTTCGTCA
GTAACCCAATGCTCTTTCCCACCGTCACCGGGAAACTGTCGGGGGTGGGGCGGTGTGGGT
TGGCAGGACCGTTGGCGCCATGGGCCCGAGGCATGCCTCGGGCGGGTTGGGCAGGACGCC
CAACCCCGGTCTTGCCGTGTGCGCAGGACAGCGCACACGAGCAAGGCGCCATCGAGCCCC
CAGGGACGGGTTCACGGCGTGTCCTGCCAACCCACACCGCCCCACCCAACAAGCAGCAAC
CCAGAGCCGCTTTGGCTTTGGCTTTGGCTTTGGCTTTCAGCCGTTGACGTTGCCCGCCGC
AGGCGGACCACCGCGCGTCAGCGCGGCGCCTCCACATCCAACCCGATCGGGCAGCTCACG
CCGGTGCCGCCGATGCCGCAGTAGCCGTTCGGATTCTTCGCCAGGTACTGCTGGTGATAG
TCCTCGGCGTAGTAGTACGCCGGTGCCGGGTACACGATCTCGGTGGTGATCGGGCCGTAG
CCGGCCGCATCCAGCTGGGCCTGGTAGGCCTCGCGGCTGGCCAGCGCGGCAGCGTACTGT
GCCTCGTCGGTGGCGTGGATCGCCGAACGGTACTGGGTGCCGGTGTCGTTGCCCTGACGC
ATGCCCTGGGTCGGGTCGTGGCTTTCCCAGAACAGCTGCAGCAGCCGTTCCAGGCTCACC
ACCGCCGGGTCGAACACCACCTGCACCACTTCGGTGTGCCCGGTCAGGCCCGAGCACACT
TCTTCATAGGTCGGGTTCGGGGTGATGCCGCCGGCGTAGCCGACCGAGGTGCTGTACACG
CCCGGCTCGGTCCAGAACTTGCGCTCGGCGCCCCAGAAACAGCCCAGCGCGAAGCGGATC
TGCTGCAGGCCGGCGAAGCGGTCCTTCAGCGGATGGCTGTTCACGAAGTGCTGGTTGCTG
TGCAGCGGCAATGGCTGCTCGCGCCCCGGCAGTGCCTCTTCCGGGCGCGGCAGGCGCTGC
TTGAAGGCCCCGATGCCGAGGATGCCCTGGCCAATTCCCAACATGATGCGCTCCTACGCC
GGCAGTCCGGCCATATCGTCTGCATCGGAAATGGGGTCGGCGGCGGCCTGGCCCAAGTCC
AGCGCCGCGATGATGGCCTCCGCCTGCGGCCGCGCCGCGTCGGGGATGCCGACCCGCAAC
ACACCGAACAACGGCAGCTCGCCCATGCCCCCCAGCAGCTGCTCGCCGAACACGAAGGCG
GGGATGCCGGCGTTTTCCAGCGCGTGCTTGACCAGATGGGCGTCGAACAGGTTGTCGGCC
TTGTACACGATGTGCATGCGGCGGCTCCTCGGGGCAGGGCTCCAGCATACGCCCGGGGGC
TGAATGGTGCCGGGGGCGGGATCGGAGAGTTGCCGGCCAACGGCCGGCACTACCAGAGGG
CGGGGCCGGCATCCCCACACCCCACCGGGCAGCCCTGCCCCGTACGCGCTAGACTGTTGG
TCTTTCTGCCTTTCTTTTCGCCGACTCATGTCCGAGCACACCCCCGCCAGCCCCGAGACC
CCCGCCGACAGCCACGAAAAGCGCGATTTCATCCGCCAGATCGTGCGCGAGGACCTGGCC
AGCGGAAAGCACCAGGCGATCAAGACCCGCTTCCCGCCGGAGCCGAACGGCTACCTGCAC
ATCGGCCACGCCAAGTCGATCTGCCTGAACTTCGGCATCGCCGGCGAGTTCAGCGGCGTC
TGCAACCTGCGCTTCGACGACACCAACCCGGCCAAGGAAGATCCGGAATACGTGGCCGCG
ATCCAGGACGACGTGCGCTGGCTGGGCTTCGAGTGGAACGAGCTGCGCCACGCCTCGGAC
TATTTTCAGGCCTATTACCTGGCCGCCGAGAAGCTGATCGAACAGGGCAAGGCCTACGTC
TGCGACCTGTCGGCCGAGGAAGTGCGCGCCTACCGCGGCACCCTGACCGAGCCGGGCCGC
CCGTCGCCATGGCGCGACCGCAGCGTCGAGGAAAACCTCGACCTGTTCCGCCGCATGCGC
GCCGGTGAATTCCCGGATGGCGCGCGCACCCTGCGCGCGAAGATCGACATGGCCAGCGGC
AACATCAACCTGCGCGATCCGGCGCTGTACCGCATCAAGCACGTCGAGCACCAGAACACC
GGCAATGCGTGGCCGATCTACCCGATGTACGACTTCGCCCACGCGCTGGGTGATTCGATC
GAAGGCATCACCCACTCGTTGTGCACGCTGGAATTCGAAGACCACCGCCCGCTGTACGAC
TGGTGCGTGGACAACGTCGATTTCGCCCATGACGACGCACTGACCCAGCCGCTGGTCGAT
GCCGGCCTGCCGCGCGAAGCGGCCAAGCCGCGCCAGATCGAGTTCTCGCGCCTGAACATC
AACTACACGGTGATGAGCAAGCGCAAGCTGATGGCGCTGGTCACCGAACAGCTGGTCGAC
GGCTGGGAAGACCCGCGCATGCCGACCCTGCAGGGCCTGCGTCGCCGTGGTTACACCCCG
GCCGCGATGCGCCTGTTCGCCGAGCGCGTAGGCATCAGCAAGCAGAATTCGCTGATCGAC
TTCAGCGTGCTGGAAGGCGCGCTGCGCGAGGACCTGGACAGTGCCGCACCGCGCCGCATG
GCAGTGGTCGATCCGGTCAAGCTGGTGCTGACCAACCTGCCGGAAGGCCACGAAGAGCAG
CTGACCTTCAGCAACCACCCGAAGGACGAAAGCTTTGGCAGCCGCGAAGTACCGTTCGCA
CGCGAAGTGTGGATCGACCGCGAGGACTTCGCCGAAGTGCCGCCGAAGGGCTGGAAGCGC
CTGGTCCCGGGGGGCGAAGTGCGCCTGCGCGGCGCCGGCATCATCCGCTGCGACGAAGTG
ATCAAGGATGCCGACGGCACCATCACCGAGCTGCGTGGCTGGCTGGATCCGGAATCGCGT
CCGGGCATGGAAGGCGCCAACCGCAAGGTCAAGGGCACCATCCACTGGGTCAGCGCCGTG
CACGGCGTACCGGCCGAGATCCGCCTGTACGACCGCCTGTTCTCGGTGCCGAACCCGGAC
GACGAATCGGAAGGCAAGACCTACCGCGATTACCTCAACCCGGAATCGCGCCGCACTGTC
ACCGGCTATGTCGAGCCGGCCGCGGCCAGCGCCGCGCCGGAGCAGTCGTTCCAGTTCGAG
CGTACCGGCTACTTCGTGGCCGACCGCCGCGACCATACCGCAGCCACGCCGGTATTCAAC
CGCAGCGTGACCCTGCGCGATACCTGGTCGGCCTGAGGGCCTGCGCGGGCGCCTGGATGG
CGCCCGCAGGACCGCGACGATGATCACCGCCCTTTCCGTCCTGCTCTGGTTCATCTCGCA
GCATCCGCTGCTGACGTTCTTTGCAGCAATGGTGCTGGCCGGGCTGGTCTCGTGGTGGCG
GCGCTTTCCGGGCTACGCCATCGTGGTGTTCCCGCTGGCGATGCTCAACATGTTCCTCGG
CCACTTCCTCAACGCCGCCTTCCTCAACGTGGTGGGCGAGCGTGGTGAAGCGGTGATCGT
CAAGACCGAGCGAACCAGCTCCACGCTCAACGAGCAGTACATCTGGCGCTACGAAGGGGT
GCTGCGTACCGCCGAGGGCCGCGACGTGGACGTGGTGTTCCACACCAACACCGCTTCGCT
GTGGCCGCTGGAAAACGCCATCCGTATCCCGGCGCGCGACCAGCCGTTCGTGGTCAAGTA
CACGCCGGGCTTCCCACGCAACTTCGTCATCCTCACCAACGAGTCACCGCACGGCATCGC
CCAGGCCCGGGCCAGCGCGCGCGCGCGGGTGGAAGTGGCGGCGCGCAAGCTGCACTTCAG
CCCGGGCAATGCCGAGTTCCGCGCCGACTATCGCCGCGAACTGGAAAGCTGGCTGCGCGA
CCACGGCAGCGACCCGCAGCAGCAGCCCGACGCGCAGCGATATCGCGCCGAGCTCGACGC
ACTCGACCGCTAGCCCCAGGCCCTGCCTGGATGTTCCGCCCCATCCATCCACAGGCCTGA
CATGACCACGAGCGCCACCGCCCTCCTCCCGCTGCTGCAGCAGGCCCTGCAGGACACCGG
CACCGCCAGCCGCATCGACGGCAACGCGCTGCTGCTCGACAGCGGCCTGCGCCTGACCCC
GCATGCAATGGCCGCGCAAGCGCGTGACAACGGCGGCTGGCAGACCTCCACCGTCATTGA
AAGCCAGCATCCGCAGTTGTTCGCCGATGGCCTGTTCGAGTACCAGCACGCAAATGGTGC
CGATGAGCAGGCATCGCTGTTGTCCGGCTTCCAGGCCTGGGCCCGGGTGGACCTGGTGAC
CCTGCAGACCGCGATCGGCGCCCAAGACGCACAGGGCCTGCCGATGATGGGCCTGACCTA
TCCGGTCGGCGACGAGGGTGAGGAACATCAGCGCACCGTGGTGCTGGGGCCGTTGGCGCA
CTACCGTGCACAGGACGTGGATGCCTCCACCTGCAGCGAAGACGATCATGGCTCCTGCCC
CTGCTGCCTGTTCACCCGCAGCATGGAGGCCTTCGACGAGCTGCTGAAAGCCCGCCAATT
CCTGGCCATCCGCCTGTTCGCCTCGCGCGATGCCGACGGCCTGTGCGAGGCCGATTGCCG
GGTCAACGGCCACGACTTCGCCGCCGCCCTGCCCCTGCTGCGCGCCTATGCTGCCAGTTG
GCCGCAGGCCGGGCTGGAATTCCGCAAGCAGTACGTGGTGATCCGCACCGGCTCGCCGGG
CTGAGCCACGCCCACACCCGGTACAGGCCGGTGCGGCTACACTGCGCGCCGGTTTCCCAA
GCAACCGCACTTTTCCCATCCCACACGAGGCACCCCCGCGATGCTGTACGCGCAAGTCCA
CCTGACCCTTCCCGCCTGGATCCACGACCAGATCGACCTGGATCGTCGATATCCGGGCGA
TGAGGCCAAGGTCGCGCTGGCGATCGAGCTGTCGCGGCTGAACGTCGAGCACGCCAGTGG
CGGCCCGTTCGGTGCGGTGGTGTTCGGCCCGGATGACAAGGTCATCGCCGCCGGCGTGAA
CCGGGTGATGCCGCACGCGACCTCGCTGGCGCACGCCGAGAACATGGCCTACATGCTGGC
CCAGCAGCGCCTGCAGACCCCGCGCCTGAACGCGGTGCTGTCGCCGGTCACCCTGGCCAC
CAGCTCGCAGCCGTGCTGCCAGTGCTACGGCGCCACCGTGTGGGCCGGCATCGACCGCCT
GCTGATCGGTGCCAACTCGGCCGACGTCGAGGAACTGACCCCGTTCGATGAAGGCCCGCT
GCCGGCCGACTGGGTGGGTGAACTCAACAAGCGCGGCATCGAAGTGGTGCAAGGCCTGAA
CCGCGACGCCGCGCGCAGCGTGCTGCGAGCCTATGGGGAAAGCGATGGCGCCCGTTACTG
AAACCGGCATCGGCCTGCTGTGCCTGTGCCGGCAGGGCTTCGAGCCCGAGCTGGCCGGCG
AGTTGCAGTTCCGCGCCGGTGAAGCCGGTTTCGCCGGCTATGCGCGCACCCAGCGCAATG
ACGGCTACGTGCTTTTCATGTGCGACGAAGCCGCCGCGCTGGCGCCGCGCCTGCGCTGGC
GCGAGCTGATCTTCGCGCGGCAGAAGCTGGTGGTGCTGGCCGAACTGCCGCAGCTGGACC
CGGCGGACCGGATCACCCCGATGCTGGAAGTGCTGGCCGATGCGCCCCGCTTCGGCGACC
TGTGGGTGGAACACCCCGATTCGGACGCCGGCAAGCCACTGTCCGGTCTGGCCCGTGCCT
TCGGCAATGCACTGCGCCCGGCGCTGCGCAAGGCCGGCAAGCTCACTGATAAGCCGAACA
ACCGCCTGCCGCGCCTGCACGTGGTGTTCGTCGACGGCACCCATGCCTTCGTCTGCGTGG
CCGACCCGGCCGACAGCGCGCCGTGGGCACTGGGCATCCCGCGCCTGAAGCTGCTGCCCG
AGGCGCCTTCGCGTTCGGCACTGAAGCTGGACGAAGCACTGCTGACCCTGCTGACGCCGG
AAGAACGCGAAGCACTGGCCAAGCCCGGCATGCGTGCGGCCGACCTGGGCGCCGCCCCCG
GCGGCTGGACCTGGGTGCTGACGCGCCAGCACATGTACGTGCTGAGCATCGACAACGGCC
CGTTGCGCCAGCACGTGCTGGACACCGGCCTGGTCGAGCACCTGCGCGCCGATGGCTTCC
ACTGGCACCCGGAACAGCCGCTGGACTGGATGGTCTGCGACATGGTCGAGCAGCCGCGCC
GCGTGGCCGAACGCATGGCCACCTGGTTCCGCGAGGGCTGGTGCCGGCATGCGATCTTCA
ATCTGAAACTGCCGATGAAGAAGCGCTGGGACGAAACCCGGCTGTGCCTGGACCTGTTCC
AGGACCAGGCCGGCAAGCCGCTGGTGGTCCGCGCCAAGCAGCTCTATCACGATCGTGAAG
AGATCACCGTGCTGGCTTCGCCACTGCGCTGATCCGTCATCGGCGGCACAGGTTGCCGGG
AGTACGCTCCCGGTACCCTCTGGCAAGGAGCCTGTCATGAACCTTCCGCGTGCTGCCCTG
CTGTTGACCATCCTGCTGGCCTCGGTACCGGCCATCGCCCAGCACGGCCCGTCCACGCCG
GCGCAGAGCCAGCCGCTGGGCCCCACCGGCGGCGCGATCCGCCAGCAACCGCTGGATGCG
GGCCGGGTCAGCGGCAGCGTCGAGATTCCGCAGCCGGCCGGCGAGGCGCAGGTGACCGTG
CGTTCGCTGGAACCGAGCAGCGTGGTCGGCCAGTACCGCGTCCATTTCGCCGCGCTGGAT
GTGAACGGCGACGGTTTCATCAGCCGCGAGGAAGCACAGGCCAATCCGGCGCTGGCCGAC
GAATTCAATTCGCTGGACCGCAGGCACCGCGGCAAGCTGGACCGCACCGACCTGGCCGGC
TGGCTGGTGGATTGAAAAAGGGGACGGAGGGGATTAAGTCGTATGTGCACAAACGACTTA
ATCCCCTCCGTCCCCTTTTTGCTTCAGACGCCGGCGGCGCGCTTCCAGAACGCCTGTACC
AGCGGCGGCCATTTGCCGACACAGCCCAGCGCGCGGCCACGGGCCAGGGTCAAGTGCATC
TCGTCGTTGGAGAACAGGCGGTTGATCGCATCGAAGCTGTAGGCGGCGATCTGGTTGTCG
CTGCGCCGTTCGCGTGCCCAGCGCTGCAGGCGCTGCGGCGACAGCCGCGGCTGGCCACGG
CGCTCGGCCGACGGCGCCAGCCACTGCTGCAGGGCGGCGACATCGCGCAGGCCCAGGTTC
ACGCCCTGCCCGGCCAGCGGATGCACCACATGCGCGGCATCACCCAATGCCAGTACTCGG
CCGGCCACGTAGTGACGGGCCAGTTGGCGACGCAGCGGGAAGGCCGCTCGCGGTGACGCC
AGTCGCAGCTCACCCAGCCGTGCCGCGAAGGCGCGGGTCAGTTCCCGGTTGAAGGCGTCC
TCGTCCAAGGCCAGCACACGTGCCGCCTCGTCCTCGGGCAGGGTCCAGACGATCGAGCTG
CGGCGCTCGGCCACCGGCAGCAGCGCCAGCGGCCCGCCCGGCAGGAAACGCTGCCAGGCG
GTGGCCTGGTTGGGAAGATCGCTGTCCACGTAGGCCACCACGCCACGCTGGTGGTAGTCA
TGCTTTTCAACCTCGATCCCGGCCAGTTGGCGCAGGGTCGATTCGGCGCCGTCGGCGGCC
ACGGCCAACGCCGCTTCCAGGCGACGCCCGTCATCCAGGCGCAGGCGCACGCCCTCCTCG
TCCTGCTCCAGCGCGTCAACCCGTGCCGGGCAGTGCAGCTGCACGCCCGCCGCCGGCAGT
GCCGACCACAGGCGATCCTGCAGCAGGCCGTTCTCGACGATGTAGCCCAGCTCGCGCCGA
CCGAAGCGATCGGCGTCGAACAGCAGATCCTCGCCACCGGCCGCGTCCCACACCTGCATG
CGCCGGTAGGGCCAGGCACGGGCCTGCGCGATCGCTGGCCACACACCGAGGCGGTTCAGC
AGCTGAACGTTGTCGGCAGCGAAGGCGAACACGCGCAGGTCCGGCTGTGCGGCCTGCCAC
GGTGCCGGTTCACGACCTTCCACCAGCGCAACTGACAGGCCAGCATCGGCCAACGCCAGC
GCACAGGCAGCGCCGACCACGCCACCTCCGACGATGGCCACGTCCAGGCGCATGCGCCGG
CTCATGCGGCTTCTCCACGGCACAGCCGCGGCACTTCGCCACGGAAGCCCATCGCGCCAC
CGACCAGCATCGACTGCACCGAGGCGCGTTGCGCGGCCACCAGGCCGAGGCTGCGCAGCG
GCCGCATCAGCGGTGCAGGATTGCTGGTCAGCCGTGCCAGGCCACCCGAGAACGCCACCG
TCTGCCGTCGGTCTTCCTGGCGGCGCGCAACATAGGCCTGCAGCAGCACATCGCTGCCGG
CATCCTCGTGCGCATCCTCCAGCAGTTCGGCCAGGGTCAGCGCATCGCGCAGGCCCAGGT
TGAAGCCTTGCGCACCCAGCGGATGGATGGTCTGCGCGGCATTGCCCAGCAGCACCGTGC
GTTCACCGGCCAATGCGCGCGCCAGCACCTGGATGAGCGGGTAAGCGCTGCGCGGGCCGG
ATTCGAGCAGCCGACCGGCACGCCAGCCGATCGCATCCTGCAGGCGCTGCAGCCAGGCCG
CATCGTCCAGCGCCATCACCGCATCGGCCTGGTCCCGCGCCACGCCGTGCACGGTGCCGA
AGTGGCGGTCGCCGCGCGGCAGCAGGGCGGTCGGGCCGGTATCGGTGAAGCGCTCCCAGG
CCGTGCCATCCGGCGCGCGCTGGCTGCGCACGCGGGCCACGAACAGGGTCTGCTGGAAAT
CATGCCGGTCGACCTCGATGCCCAGCGCGCCACGCACACCGCTGGTCGTGCCATCGGCAC
CGACCACCAGCCGTGCCAGCAGTACGCGCTCGCCGGTCTCGTCGGCCACCCGCACCTGGC
GGTAGCCGTCGACCACCTCGCCCAGGCCCAGGAACCGCATCGGCCGGTAGCGCCGCAGCT
GCGGCAGCTCCTGCAGGCGCGCTTCCAGCGCCTGGCCGAAGTCACGCGCGACAACCACCT
GGCCGAACCACGGCCGGTCGTAGTCGGAAGCCTCCAGCTGCACGCGGCCGAAATCGCCGG
CGCGGCTGACATGGATGCGGCGGATCGGGCCCGGCGCCATCGCCAGCTTCTGCATGACCC
CCAACGCGGTCAGCGCGTTGACGGTCGCCGCGGCGAAACTGAGGTTGCGCTGGTCGAACA
CCGCCGGCAGCTCGCCGGCCGGGCTGGCTTCGAGCAGGCCCACGTCGCGGCCCAACCGGT
CCAGGGCAATGGCCAGGCTGGCACCGACCAGGCCGCCACCGACGATCAGCACGTCATGTC
GTTCACTCATGGTGTTCATGATACGCGCTCGCCCCGCCCGAACACCCAACAGCCCCCGAC
CTGCGCCAACCGGCGCGGCGGGCTAGAATGAAACCTGAATCCGCTCCGGGCCCGCTGCCA
TGTCCGCCACCGCCAACCGTGCCTTCGTCCTGTCCGTACTCGTGCTGTTGCTGGCGGCGA
CCCGGGTCAACCACTTCGCGGCGATCCCGGATGCCTCCTGGGCGGTGTTCTTCATCGGCG
GCTTCTACCTGGCTGGCTGGACCCGCTGGGCATTCCCGCTGCTGATGGTGTTCGCGGTGC
TGGTGGACTGGATCGTGATCCGCAGCAGCGGCCTGGATTTCTGGCAGCACTACTGCGTGT
CGCCGGGTTACTGGCTGCTGCTGCCGGCGTATTTCTCGCTGTGGGCCGGCGGCATGCTGC
TGGGCCGCAACTACCAGGGGGCACGCTGGCCGGTACTGGCCAAGGGCGCGCTGCTGCTGG
TGGCCTCGGTGGCGGTCTGTCACCTGCTCGCGCAGGGCGGCTTCTACTGGACCAGCCGCA
ACGTGGCCGAGCCGACGCTGGCCGGCTGGGCACAGAACTACGCGCAGTGGTTCGGGCCGT
ACCTGCGCACCACCGCCATCTACGTGGCGCTCGGCGCCGCCCTGCAGCTGGCCGTGGAGC
AGGTGCTGAAGCTCCAGCAGGCCCGCCGCGACATCCGGCACTGAGCCGCGCCATGGGTCA
TCGCCTCTCGCGCATCTATACCCGCACCGGCGACGACGGCAGTACCGGCCTTGGCGACGG
CCAGCGCGTGGCCAAGGATGATGCCCGCGTGGCGTCCTACGGCACTGTCGACGAAGCCAA
TGCCGCACTCGGCCTGCTGCTGGCCACGGCGCTGCCCGACGACGTGCGCGCGCTGGTGGT
GCATCTGCAGCACCAGCTGTTCGACCTGGGCGCCGAACTGTGCATCCCCGGCCACGCCGC
GATCCACGCCGCCGATGTGTCGGCACTGGAACAGCAGCTGGACCACTACAACGCCAGCCT
GCCGATGTTGAAGGAATTCATCCTGCCAGCCGGTGGCGAGGCCGCCGCACGCTGCCACCT
GGCGCGCACCATCGTCCGCCGGGCCGAGCGCGAGACGGTCACCCTGGCCCGCCACGACGC
CGTGCGCAGCGAGGCGCTGCAGTACCTCAACCGGCTGTCGGACCTGTTGTTCGTGCTGGC
CCGGGTGCTGGCCCGTGCCGATGGCCATGGCGAAGCGCTGTGGCAGCCACAGCAGCGCCA
GCGCTGAGTCGGCACGATGCTGGTCTTCACCCATCCGTCCTGCCTGCTGCATGACCCCGG
CCCTGGCCATCCGGAGTGCCCGCAACGCCTGCAGCATGTGCTCGATGCCCTGCACGCCGC
CTTCCCCGGCCAGCTGGACTGGCGCGAGGCGCCGCCGGCCAAGTTCGGCGAACTGACCCG
GGTCCACGACAGCGCCCTGCTCGACTTCGTGCTGCAGCCGCAGACCGCGCCGCTGCGACA
GCTGGACATGGACACCTGGACCTCGCCCGGCTCGGCCAGTGCCGCCGTGCATGCCGCCGG
CGCCGGCGTGGCGGCGGTAGATGCGGTGATGCTGGGCGAGGACCCGCTGGCGTTCTGCGC
GGTGCGGCCACCGGGCCACCACGCCACCAGCAGCACTGCGATGGGCTTCTGCCTGCTCAA
CAACATCGCCATCGCCGCCGCCTACGCCCGTGACCGTCATGGCCTGGAGCGCATCGCGGT
GGTCGATTTCGATGTCCACCATGGCAACGGCACCCAGGACATCTTCCAGCACGACGCCCG
GGTCTCGTACTACAGCACCCACCAGGCCGGGCTGTTCCCCAACTCCGGCCTGCGCCGCGA
CCGCGGTGCCGGCAACCTGATGAACATCCTGCTGCCCCCCGGCAGCGGCGGTTTCCGCTT
CCGCAATGTGTGGGCCGACGAGATGCTGCCGGCCATCGACGACTTCCGGCCGCAGCTGCT
GCTGATTTCGGCCGGCTTCGATGCCCACCTGCGCGATCCGCAGGCCGACCTGATGCTGGA
AACCGACGATTTCGCCTGGATCACCCGCGAACTGCATGCGCTGGCGCGCCGCCATGCGGC
CGGCCGGGTGGTCTCGATGCTGGAAGGCGGCTATGACCTGCAGGCCCTTGCCGAGTGCAG
CGTGGCCCATGTCCGGGCCCTGCTGCCCCCCCCACCGGGCAGCGTCTCCGGATGAACCCG
AACCGGCAGGATCCGACGCCCTTCATTGCCCCTATGCAAGGGATGGGGCAAGCTACCGTC
CGTTTTCGCCCGAATCCGAACCGCGTGCGCCGAGCCCTCCGCCTGCTTCCCCTGCCTCTG
AGCATCGCCATCTGCCTGCCGGCAATGGCCGATGAAAAGCCGCTCAACTGGGGCCTGTGC
CCGGCTACCGACGTGATTCCCGCGTTCACCGATGCCCCTGTCCCGGTCCCGGTCCCGGGG
CAGGACAAGGCCGCCGCCAGCGCCGCGCGCGAGCAGCAGCCGACCGACATCGAGGGTGAC
CAGCTGCTGGGCACCACCACCGTGCCGCAGTACGAAGGCAACGTGGCCCTGCGCCGTGGC
GACCAGTTCGTCGGCACCGACAAGCTCAGCTTCGATACCGAGACCGGCAACTACATCGCC
GACGGCAATGTCCGCTACCAGGACTCCTCGATCCGCATGGTCGCCAAGCGCGCCGAGGGC
AACCAGGAAAGCGACACCCACAAGATCACCGACATCAAGTACCAGCTGGTGTCGCGCCGC
GGCAACGGCGATGCCGAATCGGTCGACCTGCAGGGCGCGGTCGGCCAGATGCACCGCTCC
ACCTACACCACCTGCGACCCGTCGCAGCCGGTGTGGAAGCTGTCGGCGCCGCAGATCGAA
GTGGACAACGACGAAGGCTTCGGTACCGCCCGCAACGCCGTGCTTCGCATCGGCAAGGTG
CCGGTGCTGTGGGCGCCGTACTTCAAGTTCCCGATCGACGACCGCCGCAAGACCGGCCTG
CTGTTCCCGCAGCTGGGCATGTCCGGCCGCAACGGTTTCGATTACGCACAGCCGATCTAC
TTCAACCTGGCGCCGAACTACGACGACACGTTGACCCCGCGCTACATGAGCCGGCGCGGC
CTGATGCTCGACAACGAATTCCGCTACCTCTACAACGGCGGCCGCGGCGAACTGCTGACC
GCGTTCATGCCCAACGACAAACTGCGCGACCGCGACCGCGGCCGGGTGATGTTCGGCGGC
TACCACAACCTCGACGACCACTGGCAGGCCCGCGCCAACCTGGCCTGGGTCAGCGACGAA
CGCTATGTGGAAGACTTCGCCAACCGCCTGGTGGGGGTCACCGCGTCGAACCTGCAGAGC
ACCATCGGCCTGTACGGCACTGGCAGGAACTGGACGGCCGGCATCATGGCCGACCGCTGG
CAGCTGACCGACTACACCCTCAACGAGGGTGCGCTGGCCTACAACCGCCAGCCGCGCCTG
TATTTCAACTGGGACAAGCCGGTCCTGCCGTGGCTGGAAACCGGCATCTACGCCGAAGCC
GTGCGTTTCACCCACGACGACATCAACTTCAAGTACGGCGCTGATGCGGGACCCGACCTA
CAGTACACCCGCAACGGCAGCCGTCAGACCGACGGCATCGGTGTCAGCGGCGGCTCGCGG
CTGGATGTCAAACCCTACGTGTCGTTCCCGATCAGCGGCGCGGCCTGGTATGTCACGCCG
ACCCTGGCCTACCGCTATACCGGTTACCAGCTGGACCGTGGCCTGGTTGATGGCGTGAAC
GGCATCCGCGGCCAGATCCTGCGTTCGCAGGGCATCGACCCGAACACCGCCACACCGGAA
CAGCTGCGCGGCAACACCTCGCCCAGCCGCAGCCTGCCGATCGGCAGCATCGACGCCGGC
CTGTTCTTCGATCGCGAGACCCGCATCGGTGGCAAGTCCTTCCTGCAGACCCTGGAACCG
CGCCTGTTCTACCTGCGCACGCCCTACCGCGATCAGGACGAGCTGCCGATCTTCGACACC
CGCGACTTCACCTTCAGCTGGGGCCAGCTGTTCCGCGATTCTCGCTATACCGGCGCCGAT
CGCCAGAACGACGCCAACCAGCTGACCATGGCACTGAGCACCCGCTTCATCGACCAGACC
ACCGGCAAGGAACGCTTCTCGGCCTCCATCGGCCAGATCCAGTACTTCGACGAATCGCGG
GTGACCGTTACCCCGGGTGGCGCGCCGGTGGAGAAGGGCAAGTCGGCGTGGATCGCTGAC
GGCAACTACATGATCAACGACCGTTGGACCCTGGGTGCCACCTACCAGTGGGACCCCAAG
TACAAGCGCGAGGATCTGGCCAGCGTCCGCGCCCGCTACCTGATGCCCAACGATGGCGTG
ATCAACCTCAGCTACCGTTACCGCATCAACTCCGGCGCCCCGGCCACCGCCAACAAGCAT
GACCGCACGCTGCTGGAACAGGCCGACCTGTCGTTCCTGTACCCGCTGAATGCGCGCTGG
AGCCTGGTCGGCCGCTACTACTACTCGCTGCAGGACAAGGAACCGCTGGAGATCATCGCC
GGCGTCCAGTGGGACAGCTGCTGCCTGGCCGTGCGTGCGGTCGCCCGCCGCTACGTCCGC
AACCGCGAAGGCGAGATGAACAACGCCATCCAGCTGGAGTTCGTGCTCAAGGGCCTGAGC
TCCCTGGGCCAGGACACGGACCGTACCCTGCGCCGTGCTATCCTCGGCTACAACCGCGAC
GACCTCTATCTCGTGCCGCCGAGCAACACCGGGGCGACCCGGGATGACTACGATCCGAAC
CTGATCCCATGACCAAGCGCTTCCCCGTTCTTCTCGCCTCGCTGCTGGCGGTGTCCAGCG
TGTCCGCCCCCCTGCAGGTGCTTGCCCAGGAGGCGCAGCCGCTTGACCGCATCGCCGCCG
TCGTCGATGAGGACGTGATCCTGCAGAGCGAGCTCCAGCGTGCGATCGCCAACATCAAGG
CGCAGTACGCCGGCCGCGAAAACCAGCTGCCGCCGGAAGACGTGCTCAGCCGCCAGGTGC
TCGAGCGCCTGGTGCTGGTCAAGCTGCAGGTGGCCCGCGCCCAGGGCAGCGGCATCCGGG
TCAGCGACCAGGAGCTGAACCAGGCGATGAACTCCATCGCCCAGCAGAATGGGTCCAACC
TGGACGCCCTGCGCCAGCGCCTGGCCCATGACGGCATCGACTTCAACGATTTCCGCGCTT
CGGTGCGTGATGAGATCACCGTGCAGCGCCTGCGCCAGAGCTTCGCGCAGAGCCGCATCA
GCGTCAGCGAGGGTGAAGTCGACGCCGCGCTGAAGCAGCAGGCCACGGTGGGCAACCAGT
ACCACCTGGCGCACATCCTGATCGCCCTGCCCGACGGCGCCAACGCTGACCAGATCGCCA
CCGGCCAGAAGAAGGCCGATGGTGTGAAGACCCTGCTGGACAAGGGCGAGCTGGACTTCA
ACGCAGCGGCCGTGCGCTATTCGGATAGCCCGAATGCACTGGAAGGCGGCGACCTGGGCT
GGCGCAGCCTGGATGAAATCCCGCAGGCCTTTGCCCAGATGATGGAAAAGATGAAGCCCG
GCGAAGTGGTCGGCCCGATCCGTGGCCCGAGCGGCTTCCAGCTGCTGAAGCTGGTGGAAG
TGCGTGACGCCAGCTCCGCCGCCGCCGGTGAGCATACGGTCACCGAATTCCACGGCCGCC
ACATCCTGGTGCGCGTGGACGACCACCAGACCGACGCCGCCGCCAAGGCCAAGATCGACA
CCCTGCGTGCCCGCATCGCCGGTGGTGCCGAGTTCCAGACCGTTGCCAAGGAATCCTCCG
AGGACAACAACAGCAAGGGCCAGGGCGGTGACCTGGGCTGGTTCCCGGCCGACGCGTTCG
GTCCGGCCTTCGGCCAGCAGGTGGAAGGCCTCCAGGACGGTGGCGTCAGCCAGCCGTTCC
GTACCGATGCCGGTTGGCACATCGTGCAGCGCGTGGCGACCCGCCAGACCGACGTGACCA
CCGACAACCAGCGTGCCCAGGTCCGCGAGACCATCGGCCGCCGCAAGCTGGAAGACGAGT
ACAACCGCTTCCTGCAGGAACTGCGTGGCGAAGCCTACGTCAGCTTCCGCAGCGGCGACC
GCGCGGAAAACACCGCCACCCCGCCGCAGTCCTGAACGATGCGCCCCGAGCTCGCTCTGG
TACCGGGCGAGCCCGCCGGGATCGGCCCGGAGCTATGTGTCCGCCTCGTCCAGCAGCCGC
GTGAAGATTGCCGGCTGCTGGCCTTCGCCGATCCGGACACCCTGCACGCGGCCGCGGCCG
CGCTGAACCTGCCCCTGCAGCTGCTGCCCGAGGACGCCGAAGCACGCGCCCCCGGCGATC
TGCGCCTGCGCGCTGTCCGCAACGCTGCGCCCAGCCGCTTCGGCCAGGCCGATCCGGCCA
ATGCCGGCGCGGTCATCGGCGCGCTGCTCGGCGCCGGCCAGGCCTGCCTGTCCGGCGAAC
TGCACGGTGTTGTGACCGGCCCGGTGCACAAGGCGGTCATCAATGAAGGCGGCATCGCCT
ACAGCGGCACCACTGAACTGCTGGCCGACCAGGCCGGGGTGAAGGTGGTGATGATGCTGG
CCAACCACATCGTGCGCGTGGCCCTGGCCACCACCCACCTGCCGCTGCGCGAGGTGGCCG
ATGCGATCACCGCGCCCGGCCTGGAGCACGCGCTGCGCACGGTGCACGCCGCACTGCGCC
GTGAGTTCGGCCTGCCTGCGCCGCGCATCGCCGTGCTCGGCCTGAACCCGCACGCCGGCG
AAGATGGCCACCTGGGCCGCGAAGAACTGGATCTGGTCATCCCGCTGCTGCAGCGCCTGC
GCGCGGAGGGCATGGACCTGGTCGGGCCGCTGCCGGCCGATACCGCCTTCCTGCCCGCCA
AGCTGGCCGGCTTCGACACCGTGCTGGCGATGTACCACGACCAGGGCCTGCCGGTACTGA
AATATTCCGGCTTCGAACAGGCGGTGAACCTGACCCTGGGCCTGCCCTATCCGCGCGTGG
CGGTGGACCATGGCACCGCGCTGGAGCTGGCCGGCCGCGGCATCGCCGATCCCTCCAGCC
TGCAGGCGGCAACGACGCTGTGTGCGCAGCTTGCGCGGCAACGTACACTGGGCGCATGAA
TTCCCCGCATTCCCCCTCCGGCCCGGTGTTCACCGCACCGGCCAAGAAGCAGCTTGGCCA
GCATTTCCTGGCCGACCGCCACTACATCGACAAGATCGTGATGGCGGTCAACCCGAAAGA
CGGCGACCGCCTGGTCGAGATCGGCCCTGGCCAGGGCGCGATCACCCTGCCGCTGCTGCG
CGTGCACCCCACGCTGACGGTGATCGAGTTCGACCGCGATCTGATCGCGCCGCTGACCGC
CGCCGCCGAACCGCTGGGCGAGCTGACCATCGTTCATCGCGACGTGCTGCGCGTGGACTT
CACCGAACTGGCCGCCGGCCAGCCGATCCGCCTGGTCGGCAACCTGCCCTACAACATCTC
CTCGCCGATCCTGTTCCATGCGCTGGAGCATGCCGCGGTCATCCGCGACATGCACTTCAT
GCTGCAGAAGGAAGTGGTCGACCGCATGGCGGCCGGCCCCGGCAGCAAGGTGTATGGCCG
CCTCAGCGTGATGCTGCAGGCCTACTGCCAGGTGACCTCGCTGTTCGTGGTGCCGCCGGG
CGCGTTCCGGCCGCCGCCGAAGGTCGATTCGGCCGTGGTGCGTCTGGTGCCGCGTGACCC
GGCCGCGATCAACATCAACGACCACAAGCGCTTCGCCGAGGTGGTCAAGGCCGCCTTCGG
GCAGCGCCGCAAGACCCTGCGCAATGCCCTGAACAACGTGGTGTCCGCCGAGCAGTTCAT
CGCCGCCGGCGTGCGTCCCGATGCCCGCGCCGAACAGCTGGACGTGGCCGAATTCATCGC
TTTGGCCAATGCCTCCTGATTACACTGCCGGTATGGAAGACGCTGACGTTTATGCCATCT
CCGTCGAAGTCGCGCCGCGCTTCCTCGACGATCAATCCGCGCCGGAAGACGGTCGCTTTG
CGTTCGCCTACACGATCCGCATCCACAACCAGGGGCGGGTCGCGGCACGCCTGGTCGCGC
GCCACTGGCGCATCACCGATGCCAATGGTCGTGTCGAGCATGTTGATGGCGACGGGGTGA
TCGGCGAGCAGCCGCGGCTGCGCCCCGGTGAAGACTTCCGTTACACGTCCGGTGTCATGC
TGGGGACCGATCACGGGACCATGCAGGGGCACTACGACATGGTCGCCGACGATGGCACCG
AATTTGCCGCGCCGGTCGCACCCTTCGTGCTGGCCGTGCCGCGTACCCTGCACTGACACG
GAGGCCGAACGATGAGTGTGTGGGCGATCGGCGACCTGCAGGGCTGCTATGACGTCACCC
AGCGATTGCTGGAGAAGATCCGCTTCGACCCGGCGCAGGACACCCTGTGGTTCTGCGGCG
ACCTGGTCAACCGCGGCGGGCAGTCGCTGGAAACGCTGCGGCTGGTGCACTCGCTGCGCG
AGCACAGCGTGGTGGTGCTGGGCAACCATGATCTTTCGCTGCTGGCCGTCGGTTCGCGTA
CCGAAGAGGAACAGCGCAAGGTCAACCCGGACCTGCTGCGCATCGTGCAGGCCGAGGACC
GCGACGAACTGCTGGACTGGCTGCGCCTGCAGAAGCTGGTGCACGTGGACCGCGAGCTGG
GCTGGATGATGGTGCACGCCGGCCTGGCGCCGAAGTGGACCACGCAGATGGCCGAGAAGC
ATGCTGCCGAGGTCGAGGTGCAACTGCATGGCGCCGGCTACCGCAAGCTGTTCCGCAACA
TGTACGGCGACAAGCCGAGCTGGGCCCCGAACCTGTCCGGTTACGACCGCTCGCGCGCGA
TCATCAACGTGCTCACCCGCATGCGCTACTGCACCCCGCGGGGGCGCATCGGCATCGAGG
ACAAGGGCACGCCGGGCACGCAGGAACAGGGGCTGTATCCCTGGTTCGAAGTGCCCGGCC
GGGTCGAGCGCGACCTCAAGGTCGTCTGCGGCCACTGGTCGGCGCTGGGCCTGACCATCA
CCCAGGGCGTGCACGCCATCGACACCGGTGCGGTCTGGGGCGGGAAGCTGACCGCGCTCC
AGCTTGATACCGACGAGCTGCGCGTAGTGCAGGTTCGGGGCCGCGACGTACCGGCACCCG
TGCCCAACGCCCGCCCGCCGGCGCGACCGGCGCACGAGCGCCCCGGCGCCGCGACGCAGG
GCAAGGAACAGGGCGGCAACGCCGCTGCCACCCCGGGCAACCGTGGCCCACGCCGCCGTC
GCCGTCGTGGTGGCGGAGGGGGCGGCGCGGGTGGCGGCACCCACAACAATCCCCCGCCGC
AGGCGTGACGCGGCGCGGCTGGGCACCAGGGACGGTGCTGCTGCTGACGCTGGCCCTGGC
CAGCGGCTGCCAGCCCGGCTCGCCGCCTGCTCCCACGGCTGCGGATGGTGCCGCACATGC
GCCGACGCAGCCGCAGGCCCCTTCGCCGCCACTGGTGGCCGCAGCCCGCGCGCAGGTCGG
CGTCACCACCCGTTACGATCCTGCTTACCAGGTACTGGCCTATCCCGGCGGCGACGTGCC
ACTGGATCGGGGCGTGTGCACGGACGTGGTGGTGCGCGCCCTGCGCGATCTGGGCCTGGA
CCTGCAGGCACACGTGCATGAGGACATGCGCGGCAGTTTCAGTGCCTATCCGGCGATCTG
GGGCCTGTCACGGCCGGACCGCAACATCGATCATCGTCGTGTACCGAACCTGATGCGCTG
GTTCGAGCGCCAGGGCTGGCAGCAACCGGTCACGGCCCTCGCCGCCGACTACGCGGCCGG
CGACATCGTTGCCTGGAAGCTCAATGGCAACGGCCTGCTGCACGTGGGCATCGTTTCTGA
CCGGCGCCTGGCCAACGGCACACCGCTGGTGCTGCACAACATCGCGCGCGGCACGCGCGA
AGAGAACCTGCTGTTCCAGCATGCGATCATCGGGCATTACCGGATGCCGTAGGCAATCCT
GTAGAGCCGAGCCATGCTCGGCTCCGGGATGTGTCCGCGGAAAGCAGCCGAGCATGGCTC
GGCTCTACAGGTGCGTTGCGATCAGCGGCGCACGTAGTGCACGAAGCGGAACGCGTAGGC
GTGCCGTTCGTCGGCCGGGTGCGGCTCGCTGCTCACTTCCTGCCAGTCCTGCACGTCCAC
TTCGGGGAAATGGGTATCGGCGGGGACTTCGGCATCGACCCAGGTCAGGTACAGGTCACT
GGCCTGGTCCAGCAACTGGTGGAAGATCTCGCCGCCGCCGATGATGCACAGCTCGCTGGC
GCCCTCGCCTTCGGCAATCGCCTTCGCCTCGTCCAGCGACGCCACCGCACGCATGCCCTC
GAACGGCACCTGGCCGCTGCGGGTCAGTACGAGGTTGGTCCGCCCCGGCAGCACGCGGCC
GATCGACTCGGCCGTCTTGCGCCCCATCAGGATCGGCTTGCCCAGGGTGAGCGCCTTGAA
GTGCTTGAAGTCATCCGGCAGGTGCCAGGGCATGGCATTGCCCTGGCCGATGCCACGGTT
GCGGTCCAGCGCCACGATCATCGACAGCTTCAGGGCGCTCATACCGCCACCGGCGCCTTG
ATCGCCGGGTGCGGGTCGTAGCCATCGATGCGGATGTCGTCGAACTGGAAGCCGAACAGG
TCGGTCACCTCCGGGTTCAACCACAGCTTCGGCAGCGCGCGCGGTTCACGCGACAGCTGC
TCGCGGGCCTGCTCGAAATGGTTCGAATACAGGTGCGCGTCACCCAGCGTATGCACGAAG
TCGCCCACGCCCAGGCCGGTGGCCTGCGCCACCATGTGGGTCAGCAGCGCGTAGCTGGCG
ATGTTGAACGGCACGCCGAGGAAGATGTCGCCGCTGCGCTGGTAGAGCTGGCAGCTGAGC
TTGCCGTCCACCACGTAGAACTGGAACAGGTTGTGGCACGGCATCAGCGCCATCTGCGAA
AGCTCGCCCACGTTCCAGGCACTGACCACCAGCCGGCGCGAATCGGGGTTGCGCTTGATC
TCGTCCACAAGCCACTGCATCTGGTCGATCTGGCGGCCGTCGGCGGTGGCCCAGCTGCGC
CACTGCTTGCCGTAGACCGGGCCGAGGTCGCCGTTCTCGTCGGCCCACTCGTCCCAGATG
CGCACCTGGTTGTCCTTCAGGTAGCCGATGTTGGTGTCGCCCTTCAGGAACCACAGCAGC
TCGTGGATGATCGAGCGCAGGTGCAGTTTCTTGGTGGTGACCAGCGGGAAGCCTTCGTTG
AGGTCGAAGCGCATCTGCCAGCCGAACACGCTGCGGGTGCCGGTACCGGTGCGATCACTC
TTCTCGGCGCCGTGCTCGAGCACGTGCGCCAGCAGGTCCAGGTAGGGCTTCATGCCTTGC
CCTCGGCAGCCACCGGCAACTGCGGCTGCAACACCGGCGCGCGGCGCGACATCACCAGCA
GCACCAGGCCGAAGGCGATCAGCGGCAGGCTGAGGATCTGGCCACGGGTCAGCCAGTCGA
AGGCCACGTAGACGCCGTTGTCCGGCATGCGCACGAACTCCACCGCGAAGCGGAACAGGC
CGTACATCAACGCGAACAGGCCACCCACCAGGTAGCGGTGGCGCGGCTTGGCCGACACCG
CCCACAGCACCACGAACATCACCAGGCCTTCCAGGAACGCTTCATACAGCTGCGACGGAT
GGCGGGCGTACGGGTTCAATGCGCCGGTGGCGAACTGCGCCTGCAGCGTCGCGTGGTCGA
GCTGGTTCAGCGGGGCCGGCAGGCCGGACGGGAACACCACGCCCCAGGTCCCGTCGGTGT
ACTTGCCCCACAGCTCGGCGCCGATGAAGTTGCCGATGCGGCCGAAGCCCAGGCCCAGTG
GCACCAGCGGCGCCATGAAATCCATGGTGTCGAAGAAATGCAGCTTGTGCTTGCGCGACC
ACCACCAGCAGGCGCCCAGCACGCCGAGCAGGCCACCGTGGAAGCTCATGCCGCCGTCCC
ACACCTTGAACAGCAGCAGCGGGTTGTGCAGGAAATCGCCCAGCGCGTAGAACAGCATGT
AGCCGATGCGCCCGCCCAGCACCACGCCGAGCATGGCGTAGAACAGCAGGTCGGAGAAGC
CGTTGGCATCGACGCCCGGCAGGCGCCCCGCGGCAATGCGCGTGCGGCCCAGCAGCCACG
CTGCGGTGAAGCCGAGCAGGTACATGATGCCGTACCAGTGCACCTTGATCGGCCCCAGCG
AAAGGGCGATGGGGTCGATGTCGTGGAAATAGATCATGGAAAACGCCTGGCGGGAGTACG
GGTATTTTAGCGTCCCTGCCCCGCCCGGGGCCGGGGCCGGCACGGGCGGAGGACCACGCC
GCAGATCAGGGTTCAGTCCAGGATCTGGGGCGCGTCAGGCAACGCGTCATGCTCGGACCG
CATCGAGGCCGGAAAGTGCCCTTCGATCAGGCTGGAGACCTCGTCGACGGCATCCTGCAA
TGCCTCGACCGGATGGGCGCCGCGCAGGCCCTCGCGCAGGTGGGTGCAGACCCGCTGCCA
CTGCGCCGGGCTGACCCGGCCGTGCAGGCCACGGTCGGCAACGATCTCGATCGCGTGATC
GGCCAGCAGCAGGTAGATCAGTACGCCGTTGTTGTGGGCGGTATCCCAGGTTCGCAGGCG
CGCAAAGGCATGCTCGGCGGCCTGGCGCGGGGTCACCCTGTGCCACAGCGCCCCCAGCGG
CAGGTCCGCTTCCACCGCGAACATCACCTGCCCGCCGTGGCGCTGCTCACCGGCCGCGAT
GGCCCCGGTGATCGCCTGCAATGTGGCAGGTGGGAACGCACGCCGCACCGAGGGCGAGAA
TACATGGCGGAACAGACGTTGGATCATCACCAGCCTCCCGAAGCGCCACCGCCACCGGAA
CGGCCGCCGCCACCGCCCCAGCCACCACCACCACCGAATCCACCGCCCCCGCCGAAACCG
CCTCCGCCACCCCAGCTGCCACCGCCCCAACCGCCACCGCCGGCAAAGCGGCCCGGGTGG
CCGGACAGCATCGCCACGATCAGGCCGACCACGCCGGCCAGGCCACTGGCCAGCAGCGTG
GAGGTGAACAGGAATGCTGCCAGCGCCGCACCCGCGCCGCCGAGCAGGCCGCGCAGCGGA
CGCGGCACGCGCGAGAAGACCCCGCGCAGGATGCTGCCAGCGAACACGCCGATGAACAGC
GCCAGGAACCAGGTATCGCCACCACCACCGGGCTCGCGCCCGCGATGGCCGCTGACCGGT
GCCGGCAGCGGTTCGCCGTCGATCAGCTTGACCAGCACCGCCGTGGCATCGGTGATGCCG
CCGGCATAGTCGCCGCTGCGGAAGCGCGGGACCAGGTATTCCTGGATCACCCGGTTGGCG
ATGGCATCGGGAATGGCGCCTTCAAGGCCGTAGCCCGGCTCGATGCGCACGCGCCGGTCA
TCCTTGGCCACCACCAGCAGCACGCCGTCATCCACGCCCTTGCGGCCGATCTGCCATTGA
TCGAAGACCCGCGTGGTGTACTGCGCGATGTCCTCCGGCTGGGTGGTGGGCACCACCAGC
ACCTGCAGCTGGCTGCCCTTGCGCTGCTGCAGCTCGATCGCCTGCTGCACCAGCGCCTGC
TTCTGCGTGGCGTCCAGCGTGCCGGTGGTATCGACCACCGGCGAGTCCAGCGCAGGAATC
GGCGCCAGCGGCTGTGCCTGCGTTGCCAACGGCAGCCACAGCAGCAGGGCCAGCAGCGCA
GTGGCCAGGCGCATCGGTCAGTGACCCGGCTGCGGCGCCGGCTGCTGCTGCGGCGCGTTG
CCGAAATCGACCGCTGGCGCGTTGGAAATCTGCGCTTCGTTGTCCACCGTGAAGTTCGGC
TTGGTCTTGTAGCCGAAGATCTTGGCGGTGACCACCTGCGGGAACGAACGGATGTAGGTG
TTGTAGTCCTGCACCTGCTGGATGTAGCGGCCGCGCGCAACCGTGATGCGGTTTTCGGTG
CCTTCCAGCTGGGCCTGCAGGTCGCGGAAGTTCTGGTCGGACTTCAGCACCGGGTAGTTC
TCGGTGACCACCAGCAGCCGCGACAGTGCGCTGCCGAGTTCACCCTGGGCCTGCTGGAAC
TGCTTGAGCGAGGCTTCGTCGTCGGCGTTGACGTTGATCTGGCCGACGCGCGAACGGGCG
TTGGTGACTTCGGTCAGCACGCGCTCTTCCTGGCTGGCAAAGCCCTTCACCGTCTGCACC
AGGTTGGGCACCAGATCGGCGCGGCGCTTGTACTGGTTGAGCACCTCAGACCAGCTGGCC
TTGACCGCCTCATCCTTCTGCTGGATGGCGTTGTAGCCGCAGCCGGACAGCAGGGAGGCC
AGCAGCATTAGGGGCAGGACACGGGTAAACAGGCGCATGGCGGAGGTTCCGGGTGGGCTT
GGCACCGAGCATGCCACGGTCCGGGTGAAAGACCGGCCATCGGGCGCCGCCCCCTCCGCG
GTGCTGTGTTTGCTGGATATCGGGGTTGGCCGGGAGGGTGGGTTGGCTGGGGGACGCCGT
GAATACGTCCATGTAGGCTCGGTCGCGCCATCCATGGCGCTCACGCCCCCAGCCAACCCA
CCCTCCCGGCCACGGACAATTTCCTGCGCACCGCGGGAAGATCAAGAGAAAAATCAAAAG
CAAAAGCCGGTTCTTCAGGCATTCGTGCCGACCAAGGTCGACACCTACCAGAGCGGGGCG
CCGTTACGACAGATCGCGGGAATCTGTCGAAGGCGGGGTGGGTCCGGTTGAGGGGGGCGT
CCCCCACAACCTGCGGCGACCGAGCTTACATGGACGTACTTGCAGCGTCCCCCTCAACCG
GACC
>contig00018 len=66951 cov=34.5 corr=1 origname=NODE_18_length_66951_cov_34.492789_pilon sw=shovill-spades/1.0.4 date=20230425
GCGGCCTCAAAATCCAGCCTGACACCACATGACAGGTGGGCGGCCCCCCGCGCCCGGCAC
TACCCCCCCCCCCGCCAAGAGCATCCGGCCAAGGGCCGTCATGACCGGGTCAGAAAATGA
CGTGGCTCTGGCCGCTGGGAGCGCCCTGCGGGCCGAAGCGGCGTTCGTGGATCTCGCCAT
GGCCGTCGGCGTCGATCAGCAGCACGGTGCTGGCGCGGGTGCCGTAGTCATCGCCACGGA
TGAAGGCCGGGCTCAGCCAGCGCTCGCGTTCCAGGCCGATGCCGGTGTCGGGCAGGTCGC
TGTCGGCAGGGCGGTGTTCGTCGGCCAGAGCATTCCAGAGTGGGGTCAGGTCCGGGGTCA
GATCCCTTTCGCTGTGCGAAAGGGATCTGACCCCGTCATTCTGAAGCCAGGCTTCAAGGG
CCGCCATCAGCCGCCGGGTCTTCGGCCAGGGCGCGTCCAGCGCGCCGTTGGACATGCCGT
GCACGCCCGGGCCGAGGGTCTGCCGTTCGGCGGGATGGTTGCCGAGGTACTCCAGGCTGT
CGCTATCGGCCAGCAACAGATTGAACGGGGCATAGGCGCCAGCCACGGTCGCCAATCGGT
CGATATGCACAGCGGCCGGGTCGCGGCCGCGCAGGAAGTCGGCCACCAGCGCGCCCCGCG
ACGGGCCGGTCTGGGCCGCCAGCGGGTCGCGGACGTTGGTGACCACCGCCATCCGGCCCG
AGGCGCCAACCCCGGCCCAGCCACCGCCGGAGCGCAGGTCGCGCCCGCCGATGACGGACG
TCTCATCCTGCCAGGGGGCCAGCGCCGCCGTCGGGCGGGCGTGGAACTCATCACGGTTGC
CGGTCATCACCAGCCGCCAGCGCGGGTGGTGCATCCAGCCAAGAGCGAGCAGGCACATGG
CCTCATTGTGCACGGTTTGCGCAGTCCGGCGCCGTTTCCGGCCCGTTCCGGATGAATGCG
CGGCCGATGTTTCACGCCCTCTCCACGCCCCTGAACTTCCGTTCAATCTCAAAAATTGAG
ACGGATCAGCAACTTGTGGATAAGCCTTGAACAATTCTCTAAAGGTTGTTGCAAGCCATT
GATGCGGCTGGCGATTTCCCCGCTGAAAAGTTGTTGACAACCCTCGGCCCGCTGCTAAGG
TGGGCATCAGAGGGAAATCCGGGTGTTTTGTGGGTTTTCGTGGTTCAATGTTTCACCGGG
CGAAGGACAAGGTGCAGGCGTCGTGTTCCAGGGCGAGACGGCCATCACAGTTGACGACAA
AGGGCGCATGGCGGTTCCCACCGCTTACCGCGACCTCGTCGCGCGCGCCAGCAACAACCG
TCTCGTGCTGACCTACAACCCGTTCGAAGCCGGCTGCCTGTGGCTGTATGCAGAGTCGGA
ATGGGAGCGGGTCCGCGACGATGTGATGTCCAAGCCCAACACCCAGCGCGTCGTGCGCCT
GTTGCAGCAGAAGCTGGTCGGCTCGGCCGCCCATCTGGAACTGGACGGCAACGGTCGCAT
CAGCATCCCCGCCAGCCACCGCGGTGCGGTGGGCATTGAGAAGAAGGCGGTATTGCTCGG
TATGGGCGACAAGTTCGAATTGTGGAGCGAGCAGGCGCATCGGGCCCTGATCCAGCAGAC
GTTGTCTGACGAGGATCTGGGTGATGGGTTGCTCGACCTGAAGTTGTGAGCCGGGGTGCC
CGGATGCGCCCAGAAGCGCAGGCCGGTCACCTTCCGGTGTCGCAGTCGCCGGCGGTGCAC
CTGCCGGTCCTGTACACCCAGGTCCTTGAAGGCCTGAGGGTGATCGAAAACGGACGTTAT
CTGGATGGCACGTTCGGTCGTGGCGGTCATGCACGTGGCGTGCTCACCCAGCTCGGTCCC
GAGGGGCGCCTGCTGGTCATGGACAAGGATCCGGAAGCCATCGCCGTTGCCGAGCGCGAT
TTCGCGCCGGACCCGCGCGTGTCCATTTTCCGGGGCAGCTTCGCCCAGCTGCTGCAGTGG
GACGCGACGGCCGAAGGCCTGGACGGCGTGCTGTTCGACCTCGGCGTGTCGTCGCCGCAG
CTGGACGTGGCCGAACGTGGCTTCAGCTTCGGCAAGGACGGCCCGCTGGACATGCGCATG
GATCCGGACAGCGGTGAAAGCGCCGCGCAGTGGATCAACCGCGTCGAAGAGCGCGAGATC
GCTGATGTGCTGTGGACCTACGGCGAAGAGCGCCAGAGCCGGCGCATCGCCCGCGCCATC
GTGGCCCGCCGCGAGAAGCAGCCGTTCTCCCGCACCGCCGAACTGGCCGAGCTGATCGCC
TCGGTGATGCCGCGTGGGAAGGACAAGATTCACCCGGCCACGCGCAGCTTCCAGGCCATC
CGCATCCACATCAACCGCGAGCTGGCCGATCTGGAAGCCGGGCTCGATGCGGCGGTGGAA
CGGCTCAAGCCCGGTGGCCGCCTGGCGGTGATCAGCTTCCACTCGCTGGAAGACCGCATC
GTCAAGCAGTACATGAACCGCCTGGCCAAGGCGCCGCCGGCCAACCGCCGGCTGCCCGAG
GCGGTTGCGTTCGTGCCGACGCTGGACCTGATCGGCGGCGCCATCAAGGCCACGGACGAA
GAGCTGGCCGCCAACCCGCGTGCCCGCAGCGCCGTGCTGCGCGTGGCACAGAAGCGGGGG
GGCGATGCATGAGCCGGCTGCTGCTGATCATCCTGCTGGCCTGCACCGTCGCCTCGGCGA
TCGGCGTGGTGTTCGTGCGCCACCGCCACCGGCAGACCTTCATCGAGCTGTCGCGTGCCG
AGCGCAAGCGCGATGACATCAACCTTGAGTTCGGCCGCCTGCAGCTGGAACAGGCCACCC
TGGCCGAAGCCAACCGCGTGGACCGCATTGCCCGCGAGAAGCTGGGCATGAAGTTCCCCG
AGGCCGCTGACATCGTGGTGGTGCGCCCATGAGCAAGACCGGCCGCAACCGCCCGCGCAA
CGCCTTCAACCTGCGCCAGCGCCTGCGCTGGGTCGCGCTGGCGCTTGGCCTGTGCTCGGT
GTCGCTGGTGGGTCGCGCGGCCTACGTGCAGATCATCAACAGCGATTTCTACCAGCGCCA
GGGCGAGGCCCGCTACCTGCGCGAGCTACCGATCAAGACCTCGCGCGGCATGATCACCGA
CCGCAACGGCGAGCCGCTGGCGGTGTCCACCCCGGTCGCCTCGATCTGGGTCAACCCGCA
GGACCTGCTGCGTTCGCCCGAGCGCATCCCGGAGCTGGCCCAGGCGGTCGGCATGTCGGT
GGATGAGTTGAGCAGCCGCCTGTCGCAGAAGTCGGACAAGGAATTCATGTACCTGCGCCG
CCGGATCAATCCGGACGAGGCAGAGAAGGTGGTCGCGCTGAAGATTCCGGGCGTGGCCGC
GCAGCGCGAGTTCCGCCGCTTCTACCCACAGGGCGAAGCGATGGCGCACGTGCTGGGCTT
CACCAACATCGACGACCGCGGCCAGGAAGGCCTGGAACTGGCGTTCGACGAATGGCTGCG
CGGCAAGGCCGGTGCCAAGCGGGTGATCCGCAACCGCAAGGGCGAGACCGTCGAAAGCGA
TCTGCTGCGCGCCGCCGAGCCGGGCAAGGACCTGACCCTCAGCATCGACCGCCGCATCCA
GTACCTGGCCTTCAAGGAACTGCGCAACGCGCTGGTGGCCAACAAGGCGGCCGGTGGTTC
GATGGTGATCATGGACGTGACCACCGGCGAGATCCTGGCCATGGTCAACCTGCCGACCTA
CAACCCGAACTCGCTGACCGGTGCGATCCCCGATACGCGCCGCAACCGCGCGGTGACCGA
CCTGGTCGAGCCGGGTTCGACGATGAAGCCGCTGACCATCGCCACCGCGCTGCAGGCCGG
TGCGGTGACCAAGGACACCATCATCGACACCAACCCGGGCTACATGACCCTGGGCCGCTT
CACCATCCGCGACGTGCCGCGCAACAACGGTGTGCTCAACGTGACCGGCGTGATCACCCG
CAGTTCGAACGTGGGTGCGGCCAAGGTTGCGGCGAAGATGCCGGACCAGACCTTCTACGA
CGGCGTGCGCCGCTTCGGCTATGGCTCGGCGCCGCACAGCGGTTTCCCGGGCGAATCGGC
CGGCGTGGTGATGCGTCCGGCACGCTGGTCGGGTACCACCAAGACCACCATGTCCTATGG
CTATGGCCTGTCGGTCACGCCGCTGCAGATTGCCACCGCGTACTCGGCGCTGGCCAACGG
CGGGCGCCTGATCGCGCCGACCTTCGTCAAGGGCCAGCGCAATGAAGGCCAGCAGATCAT
CGACGAGAACGTCGCCCGGCAGGTGGTGGCGATGATGGAAACGGTGGTCACCCAGGGCGG
CGCCAAGCAGGCGGCGGTGCTGGGTTACCGCGTGGCCGGCAAGACCGGCACCGCGCGCAA
GGCCGGCCCGGGCGGTTATGAGCGCGGCCATTACAACGCGCTGTTCGCCGGCGTGGTGCC
GGCCACCAACCCGCGTTTCGCCACCGTCATCGTCATCAACGACCCGCAGGCCGGCAAGTT
CTACGGCGGCCTGGTGTCGGCGCCGGTCTACCACAACGTGATGGAAGGCACCCTGCGCCT
GATGGACGTGCCGCTGGACGACCTGCAGTCGTGGCTGGCCGCACAGCAGTCGGGCAAGGT
CGGCCATTCGGCCTCGATCCTGCCTGCGCCGCCGGCCGAGACCGCGCTGCCGGTCGATGC
CGCCGCTGAATTCGACGCTGCGCTGCCGAGCGCGCAAGCCCAGATGCCGCCCGCTACGGG
AGGCACGCAATGAGTCCTTCGATGTTGCTTTCGCAGTTGCTTCCGGACGTGGCCCTGGCG
GGTCATGATCCCGTTCTGACCGGCCTGGTGCTGGACAGCCGTGCCGTGCGCCCCGGCAAT
GCCTTCGTCGCCATCGCCGGTTTCGGCGCGCATGGCCTGGGCTTTGTCGAGCAGGCGCGC
GCTGCCGGTGCCAGTGCCATCCTGTTCGAACCGCCGGCACCGGCCGATCTGCCGGCCCCG
GCCGATGCGATCGCCGTGCCGGGCCTGCGCGCGCGCATGGGCGCGATGGCCGACCAGTTC
CATGGCGCGCCATCGCGGGCGATGGCGATGGTCGGCGTGACCGGCACCAACGGCAAGACC
TCCACCGTGCAGCTGCTGGCCCAGGCCTGGCATCTGCTCGGAACGCCCAGTGGCAGTATC
GGCACGCTGGGTGCCGGACTTTATGGTGCGGTCGAGCCGACCGGCTTCACCACGCCGCTG
GTGCTGCAGATGCATGCGCTTCTGGCGCAGCTGCGCGACGCCGGTGCGCGCGCGGTGGCG
ATGGAAGTCAGCTCGCATGCGCTGGACCAGGGCCGCGTGGACGCCGTGCACTACGACGTG
GCGGTGTTCACCAACCTCACCCGCGACCATCTGGACTACCACGGTGACATGGCCAGCTAC
GGCGCGGCCAAGGCGCGGCTGTTCCATCGCCCGGGCCTGAAGGCCGCGGTGATCAATCTG
GACGATGCCTTCGGCCGGCAGCTGTTCGCGGGCCTGCCGGCCGGCGTGCAGGCGATCGGG
CTGAGCTCGCGTGGTGCCACCGACGCCAGCGTGCGCGCCGAGGCACTGCAGCTGGACGGT
CGTGGCATCGCCTTCGAGCTGGTCATCGACGGCCAGCGCGCGGCGGTGCAGACGCCGCTG
CTGGGCCGCTTCAACGTGGACAACCTGCTGGCCGTGGCCGGTACCCTGCACGCGCAGGGC
CAGCCGCTGCCGCGTATCGCCGAAGTGCTGTCGGCGCTGCAGCCGATCCGCGGCCGCATG
AACCGCCTGGGCGGTGAAGACGGCCTGCCGACGGTGGTGGTCGACTACGCGCACACCCCG
GATGCGCTGGAACAGGCGCTGGACAGCCTCCACGGGCACCTGCAGGGCACGCTGTTCTGC
GTGTTCGGCTGCGGCGGCGAGCGCGACACCGGCAAGCGCCCGCAGATGGCGGCGATTGCC
GAGCGCCTGGCCAACCAGGTCATCGTCACCGACGACAACCCGCGTGGCGAGGATGGCGAC
GTGATCGTGGCCGACATCCTGGCCGGCTTCCAGAACGCCGATGCCGTGACCGTGCAGCGC
AGCCGCGCGCGTGCGATCGGCCTCGCGGTGAAGCGTGCCGGTGCCGGCGACATCATCCTG
ATCGCAGGCAAGGGCCACGAGCCGTACCAGGAAGTGAATGGCGTGCGCCATAACTTCGAC
GACACCGAAGTGGCCGCCGCCGCACTGGCGGCCAAGGCCGGTGTGCTCAGCGCGCAGGCC
GGGGAGGGTGCCGCATGAAGCGCACCCTGCTTTCGCTGATCGCACACTGGGCCGGTGGCG
AGATCCACGGCGACGACGTGGCCATCGATGCGGTCAGCAATGACACCCGCAATCTCGGTC
CGGGCAGTCTGTATGTGGCGCTGCGCGGCGAGCGGTTCGACGGCCATGACTTCGCGGCCG
ACGCGCAGGCGCGCGGTGCCAGTGCGCTGCTGGTCGAGCGCCTGCTGCCGGTCGAACTGC
CGCAGGTGCTGGTGGCCGACAGCGAACTGGCGCTGGCGAAGATCGCCACCGGCATGCAGC
GTGACCGTGGCACCGAGGTGTTCGCGATCACCGGCAGCAATGGCAAGACCAGCGTGAAGA
GCCTGCTGCTGTCGATCCTGCAGCAGGTGGCCCAGCACGCGCACAAGGTGGTCTACGCCA
ACCCGGGCAACCGCAACAACGAGATCGGCCTGCCGCTGGCGGTGATCGATGCGCCGGAAG
ATACCGACTACGCCGTCTACGAGATGGGCGCCGGCAAGCCGGGCGACATCGCCTACCTGA
CCGAGATCGCCCGCCCGCGTTATGCGCTGGTCAACAACATCGCCCCGGCGCACCTGGAAC
GTATGGGCAGCCTGCTCGGCGTGGCGGTGACCAAGGGCGCGATCTACGCCGCGCTGCCGG
CCGATGGCGTGGCGGTGATCAACGCCGACGATGCCTATGGCCGCTGGTTCGAACAGCATT
TCATCAGCACCCCGGCGCGTTGCCGCGTGCTGCGCTATGGCCTGGAACACTCGGCGGACG
TGACCGCGCGCGATATCCGCGCCGGTGCGCAGGGCAGCCAGTTCACTCTGGTCGCACCGG
CCGGCGAAGCCCGCGTGGTGCTGGGCCTGCCGGGTCGCCACAACGTCAGCAATGCGCTGG
CCGCCGCCAGCCTGGCGCTGGCCGCCGGTGTCGATCTGGCGCTGATTGCCGCCGGCCTGG
CCGAAGCGCAGCCGGTGCCGGGTCGCCAGATCGCCCATCAGCTGCGCAATGGCGCGGTGC
TGGTGGATGACAGCTACAACGCCAACCCCGGGTCGCTGGCCGCGGCCATCGATGCCCTGG
CCGCGGCGCCGGAAGAGGGCTGGCTGGTGCTGGGCGACATGCGCGAGCTGGGCCCGGACG
CGGAAGCGCTGCATGCGCAGGCCGGCATCCGCGCACGTGCTGCCGGCCTGAAGCGCCTGT
ATGCACTGGGCCCGCTCAGCGCCGCTGCCGCCTCCGCCTTCGGCGAAGGCGGCCGCCATT
TCGCCACCCACGACGCGCTGTCGCAGGCGCTGAAGGACGAGCTGCACGCCGGCGTGCGCT
GCCTGGTCAAGGGTTCCCGTGGCAGCGCCATGGACACGATTGTCAAAGCGCTGCTGGCGC
AAGGAGAGGAATCCCCGCATGTTGTATGAACTGGCTCGATGGTTGCAGCAGTTGGAGAGC
CTGTTCGGGCTGTTCAACTACCAGACGTTCCGCGCCATCCTTGCCGCGCTGACGGCCCTG
TTCCTGTCGCTGTGGCTGGGCCCGGCGATGATCCGCAAGCTTGCCCAGTTCAAGGGCGGC
CAGCCGATCCGCAAGGACGGTCCGCAGACCCATTTCTCCAAGGCCGGCACGCCGACCATG
GGCGGTTCGCTGATCCTGCTCACCATCACCCTGTCGGTGCTGATGTGGGCCGACCTGCGC
AACCGCTACGTGTGGCTGGTGCTGGCGGTGATGCTGTGCTTCGGCGCCATCGGCTGGTAT
GACGACTGGATCAAGATCGTCCGCCGTGACCCGAACGGCCTGAAGTCGCGCTGGAAGTAC
CTGCTGCAGTCGATCTTCGGCCTGGCCGCGGGCCTGTTCCTGTTCTACACGGCCGACGTG
CCGGCGGCGCTGACGTTCTACATCCCGATGTTCAAGTCGGTCGCGCTGCCGCTGGCCGGC
ATCGGCTTCGTGGCCATCGCCTACTTCTGGATCGTCGGTTTCTCCAACGCGGTGAACCTG
ACCGACGGCCTGGACGGCCTGGCGATCATGCCCACCGTGCTGGTGGCCTGCGCGCTGGGC
GTGTTCGCCTATGCCTCGGGCAACGTGGTGTTCGCCAACTACCTGCAGATCCCGCAGATC
CCGGGCGCCGGCGAGCTGGTCATCATCTGTGCGGCCATCGCCGGCGCGGGCCTGGGCTTC
CTCTGGTTCAACACCTACCCGGCCATGGTCTTCATGGGCGACATCGGCGCACTGGCACTG
GGTGCGGTGCTGGGCACGATCGCGGTGATCACCCGCCAGGAGCTGGTGCTGGTGATCATG
GGCGGCGTGTTCGTCATCGAAACGCTGTCAGTGATGATCCAGGTCGCCTCGTTCAAGCTG
ACCGGCAAGCGCGTGTTCCGCATGGCGCCGATCCACCACCATTTCGAACTGAAGGGCTGG
CCGGAGCCGCGCGTGATCGTGCGTTTCTGGATCATCTCCGTCGTGCTCGTGCTGATCGGC
CTGGCCACGTTGAAGGTGCGCTGAGATGAACGACCTGTCCCGCCAGGCAACACGCCTTGA
AGCCATCGAAGGCAGCTACGACAAGTGGCTGCTGGGCGCGATCATCGCGCTCACCGGTGT
CGGCGTGGTGATGGTGGCCTCCAGCTCGATCGCGCTGATGAGCAGCCCGTTCTATTACCT
CAACCGCCACCTGATCTTCCTGGCGGTGGGTATCGTGCTGGCGGTCATTGCCGCCCGCAC
CGAGCTGAAGTCGATCGAGCAGTACAACCAGATGCTGCTGCTGGGCTGCTTCGTACTGCT
GCTGGCGGTGTTCGCACCGGGACTGGGCAGCACGGTCAACGGTGCGCGCCGCTGGATCAA
CCTGGGCATTTCCAAGTTCCAGACGGTCGAAGCGGTGAAAGTGCTCTACATCGTCTGGCT
GTCGAGCTACCTGGTGCGTTTCCGCGACGAGGTCAATGCGACCTGGCCGGCAATGCTCAA
GCCGCTGGGCGTGGCCGGTGCGCTGGTGGTGCTGCTGCTGCTGCAGCCGGACTTCGGTTC
CTCGACCCTGCTGCTGGCGATCACCGCCGGCATGCTGGTGCTGGGCGGGGTGAACATGCC
GCGCATGTCGATGCCGGTGATCATCGGCCTGGTCGGCATGAGCGCGCTGGCGATCATCGA
GCCGTACCGCATGCGCCGCATCACCTCCTTCCTGGACCCGTGGGCCGACCAGCAGGGCGA
CGGCTACCAGCTGTCCAACGCGCTGATGGCGGTGGGCCGTGGTGAATGGACCGGCGTCGG
CTTGGGCAACTCCGTGCAGAAGCTGTACTACCTGCCCGAAGCGCACACCGACTTCATCTT
CTCGGTCACCGCCGAGGAATTCGGTTTCCTGGGTACCTGCGTGATCGTGGCGCTGTATGC
GCTGCTGGTCGGCCGCACCTTCTGGCTGGGCATGCGCTGCGTGGAAATGAAGCGCCACTT
CTCCGGCTACATCGCCTTCGGCATCGGCCTGTGGATCAGCATGCAGACCTTCGTCTCGAT
CGGCGTGAACCTGGGCATCCTGCCGACCAAGGGCCTGACCCTGCCGCTGATCTCCTCCGG
CGGTTCGTCGGTGCTGATGACCTGCGTGGCGATGGGCCTGCTGCTGCGCGTGTCGTATGA
ACTCAAGCGCGCCGAGCGCCGCCAGGCCGTGCGCATCGGTGGCGCCGAAGACGCCGCGGC
CGAACCGATGGACAAGCCCGCCGCAGCGGTGGACGCCAGCGTGCCGATGCGTGCCGAGCC
GGTCGCACCCGCGTCCGCTGCAGCGAGCGCCGCACGTGGCACCAGCCGCCTGCAGTCGCG
CATCGAACCGACCTTCGGGAGGCTGTCATGAGTGCAGCCACCGAGAGTGGGCGCCCGGTG
ATGATCCTGGCCGGAGGCACCGGCGGTCACATCTTCCCCGGCCTGGCCGTGGCCCGCGTG
CTGCGCCAGCGCGGCGTGCCGGTGACCTGGATGGGCGCCGACGGTGCGATGGAAACCCGC
CTGGTGCCGCAGCACGACATCGCCATCGATACGCTGGCCATCACTGGCCTGCGCGGCAAG
GGCAAGCTGGCCCTGCTGGCGGCGCCGTGGCGGCTGATGCGCGCGCTGCGCGCGGCCGGG
CTCATCATCCGCCAGCGCCAGCCGCGCGCGGTGGTCGCTTTCGGTGGCTTTGCCTCCGGC
CCCGGTGGCATGGCCACGCGCCTGCATGGCCTGCCGCTGATCGTGCATGAGCAGAACCGT
GCGCCGGGCCTGACCAACCGCATCCTGTCGCGTTATGCGCGTCGCCTGCTGACCGGTTTC
CCGGGCACCTTCGCCAAGGGCGAGGAGTTCGTCGGTAACCCGGTGCGCGCGGAAATCGCT
GCCATCGCGCCGCCGGAACAGCGCTTCGCCGACCGGCAGGGCCCGCTGCGGGTGCTGGTG
GTGGGCGGCAGCCAGGGCGCGCGTGCCCTCAATACCGGCGTGCCGCAGGCGATTGCCGCG
CTGGGCGCCGGCCTGCCGGTGCAGGTGCGCCACCAGAGCGGCGAGAAGATGCATGCCGAA
GCGGTGGAGGCTTACGCCAAGGCCGGTGTGCAGGCGGAAATCACGCCGTTCATCGCCGAC
ATGGCCGAAGCCTTTGCCTGGGCTGACCTGGTTGTCTGCCGCGCCGGCGCGTCCACGCTG
GCCGAGCTGTGCGCGGTCGGTGTCGGCAGCGTGCTGGTGCCATTCCCCGCTGCCGTCGAC
GATCACCAGACCCGCAACGCGGAGTACCTGGTCGAGCGCGGCGCGGCGGTGTTGCTGAAG
CAGGACGGAACGCTGGCCGACGGCATTGCCGCACTGCTGCGCGATCTGTCCGAAAATCCC
GCCCGCCGCATGCAGATGGCGCAAGCCGCGCGTGCCCTGGCCAAGGTCGATGCCGCCGAG
CGCATCGCCGATATCATTCTCGAGGAAGCTGTATGAAGAAGGCATGCCACCGCGCCTGCC
CTGCGCGAGGCCGCGCATGATCCGCCGCCTGCACGACACCAACGACCTGGTGCGCGCGTT
CCCGCGCGTGCATTTCGTCGGCATCGGCGGCACCGGCATGAGCGGTATCGCCGAAGTGAT
GCTGACGCTGGGCTATGAAGTGTCCGGCTCGGACAACGCCGATAACGTTGCGACCCGCCG
CCTGGCCAGCCTGGGTGCGCGCATCATGCGCGGCCACTCCGCGGCCAACGTGCTGGGCAC
CGACTGCGTGGTGGTCTCCAGTGCCATCCGCGAAGACAACCCGGAACTGATGGAAGCACG
CAGCCAGCGCATTCCGATCATGCCGCGTGCGGCGATGCTGGCCGAGCTGATGCGCTTCCG
CCGCGGCATCGCCGTGGCCGGTACCCATGGCAAGACCACCACCACCAGCCTGACCGCTGC
GGTGCTGAGCGAAGGTGGCCTGGACCCGACGTTCGTGATCGGTGGCCAGCTGCTGGCCGC
CGGTGCCAACGCCAAGCTGGGTGGCGGGCAGTGGCTGGTGGCCGAGGCCGATGAAAGCGA
TGGCAGCTTCCTGCGCCTGAACCCGCTGATGTCGATCATCACGAACATCGATGCCGACCA
CCTGGAAAACTACGGCAACGATTTCGCCCGCGTGCAGGCGGCGTTTGCCGAGTTCCTGCA
GCGCCTGCCGTTCTACGGCCTGGCGGTACTGTGCATCGATGATCCGGAAGTCGCCGCGCT
GGCCGCCAGGACCCCGCGCCACGTGATGAGCTACGGCATGAGCCCGCAGGCCGACGTGCG
CGCCGAGAACGTGGTGCAGGAAGGGTCGCGCATGCGCTTCACCCTGCGCCTGCCGCAGGG
CACCAGCCAGGAAGTGGTGCTGGCGCTGCCGGGCAGGCACAACGTGCTCAACGCGCTGGC
CGCCGCTGCGGTGGGCTGGCAGCTGGGCGTGGCACCGGACGCGATCGCACGCGCGCTGGA
GGGCTTCGCCGGTGTCGGCCGTCGCTTCAACGATCTGGGCGAGGTGACCACCGCCAGTGG
CGCCAAGGTCCGCATCATCGACGACTATGGCCATCACCCCAGCGAGCTGGAGGCAGTGTT
CGCCGCCGCTCGTGGTGGCTGGGCCGACAAGCGCCTGGTGGTGGCCTTCCAGCCGCACCG
CTACAGCCGTACCCGCGACCAGTTCGACAAGTTCGCCGCCGTGCTGTCGAGCGTTGACGC
GCTGGTGCTGAGCGAGGTCTACCCGGCCGGTGAAGAACCGATTGCCGGCGCCGACTCGCA
TGCGCTGGCCCGTGCCATCCGTGCGCGTGGCCGCAGTGAGCCGGTGGTGGTGGGCAAGGC
CGCCGAGCTGGCCAGCGTGCTGCCGGACGTGCTGCAGGACGGTGACCTGCTGCTGATGAT
GGGCGCCGGCGACATCGGTGCCGTGGCCACCCATATCGCGGTGGAAGGTTTCAAGGGGGA
GGGCCAGGCGTGAGCACGCTGACCTTCCCGCCGCTGCGCGTGACCGACCCGGCCGAGTTC
GGCCGCGTCGCCGTGCTGCTGGGCGGCAGTTCCAGCGAACGCGAGGTGTCGCTGGATTCG
GGCCGCAACGTGCTCGAAGCCCTGCAGTCGCGTGGCGTCGATGCGTTCGCGGTGGACGGC
ATTCCGGCGCTCGCCAGCGCGCTCGCCGCCGGTGGCATCGATCGCGTCTTCAACATCCTG
CACGGCCACAACGGTGGCGGTGAGGACGGCATCGTGCAGGGCCTGATGGACGCCTTCGGC
GTGCCGTACACCGGCTCGAACGTCCTGGGTTCGGCGCTGAGCATGGACAAGATCCGCACC
AAGCAGGTGTGGCTGTCGCTGGGCCTGCCGACCCCGCAGTACCGCAAGGTCACTGCCGAG
GACGTGCACGCCAATGCCGCCGAACTCGGCCTGCCGGTGGTGGTGAAGCCGGCCAACGAA
GGCTCCAGCGTGGGCATCAGCCGGGTCACCGATGACGCCGGGCTGGATGAAGCGGTGGCC
CTGGCCGCGCGCTACGACGGCCAGCTGCTGATGGAGCAGATGGTGGTCGGCGACGAATTG
ACCGTGGCCATCCTTGGCGACGTCGCACTGCCGTCGATCCGCATCGTGCCCAAGGGCCAG
TGGTACGACTACAACGCCAAGTACATCGCCGAGGACACCCAGTACCTGTGCCCGGGCCTG
GACGGTGGCGACGAAGAGGACATCCGGCGCATCGCGCTGGCCGCGTTCCGTGCCGCCGGG
TGCCGTGGCTGGGGCCGCGTGGACGTGATGCGCGATCGCGACAGCGGCCGTTTCTTCCTG
CTGGAAGTGAACACCGCGCCGGGCATGACCAGCCATTCGCTGGTGCCCAAGGCGGCCCGC
CAGGCCGGCATCGGTTTCGAGGAACTGGTGTGGCGCGTGCTGGAACAGACCCTGGAGGCC
TCGCACGCATGAACGCGGTGCTGCGCATCTTCGTCTGGCTGTTGGCGCTGTCGGTGGTTG
CACTGCCGGTGGTGGCCGTGGTCAATGGCTGGGTCGGCGCCGAGCGCTGGCCACTGGCGA
AGCTGCGCGTGCATGGTGAGTTCAAGCGGGTGCCGGCCGAACAGCTGCAGCAGGTGCTGC
TGCCGTATGCGCGCGCCGGTTTCTTCGCGGTCAAGCTGCAGGACGCGCAGGACGCCCTGG
AGAAGCTGCCGTGGGTGGAAAGCGCGCAGGTCCGCAAGCAGTGGCCGGACGTGCTGGAAG
TGACCCTGGTCGAGCACAAGCCGTTCGCCCGCTGGGGTACCGACCGCCTGGTGTCCGAGC
AGGGCAAGCTGTTCCCCACGCCGAAGAAGCTGTCCGACCTGGCGCTGCCGGAGCTGGATG
GCCCGGACAGCCAGACCGCGGAAGTGATGAAGCTGTACAGCGACTCGCGTGCATTGTTCG
CACCGGCCGGCGTCGATGTGCGCCGGGTGACGATGGACGCACGCGGCAGCTGGTCGCTGG
TGCTGAGCAACGGCACCGAAGTGGTGGTCGGCCGCGACGACGCGCGCTCGCGCATGCAGC
GCTTCGTCAAGGTACTGCCGCAGCTCAACCGTCAGGACGCGCCGATCGAGCGCGCCGACC
TCCGTTACACCAATGGTTTCACGCTGAGCTGGGGTACCCCGGCCACGCCGGCGAAAACGC
CGGCGACCCCGGCCAGAAGCACGCAGGAAAGGACATGAATCGCAAGGGTGACAAATCGCT
GATCGTTGGCCTGGACATCGGCACCTCCAAGGTGGTGGCGCTGGTGGGCGAGTATTCGCC
GGGCAACCCGATCGAAGTGATCGGCATCGGCTCGCACGAATCGCGCGGGCTGAAGCGCGG
CGTGGTGGTGGACATCGAATCGACCGTGCAGTCGATCCAGCGCGCGGTGGAAGAAGCCGA
GCTGATGGCCGGCTGCGAGATCCGTTCGGTGTACGCCTCGATTTCCGGCAACCACGTGCA
GTGCAAGAACTCGCCGGGCATCGTGCCGATCCGCGACGGTGAAGTGACCTGGGGCGACCT
GGATCGCGTGCTCGACGCGGCCAAGGCGGTGGCGATCCCGGCCGACCAGAAGATCCTCCA
CGCGATCCCGCGCGAGTACGTGCTGGACGATTCGCAGGAAGGCATCCGCAACCCGGTCGG
CATGACCGGCGTGCGCCTGGAAGTGCATGCGCACCTGGTGGTGTGCGCGCAGTCGGCGGC
GGCCAACATCAGCAAGTGCGTGCAGCGCTGCGGCCTGCAGGTGGACGACCTGGTGCTGTC
CTCGCTGGCCTCCAGCGTGGCGGTGCTGACCGCCGACGAGCGCGAGCTGGGCGTGGTGCT
GGTCGACATGGGCGCCGGCACCACCGACATCGCGGTGTTCGTGCAGGGTGCGATCTGCCA
CACCGCCTCGCTGCCGATCGCCGGCGACCACGTGACCAACGACATCGCGCACATGCTGCG
CACGCCGACCCCGGAAGCCGAGCAGATCAAGGTGCGCTATGCCTGCGCCCTGGCCCAGCT
GGCCACGGCCGAGGAGAGCATCCAGGTGCCGTCGGTGGGCGACCGCCCGCCGCGCCGCAT
GCCGCGCCATTCGCTGGCGCAGGCCGTGCAGGGCCGCTACGAGGAAATCTTCGAGATGGT
GCAGGCCGAACTGCGCCGCTCCGGCTTCGAGGAGCTGGTGCGCGCCGGCATGGTGCTGAC
CGGTGGCGCGTCGAAGATGGAAGGCGTGGTCGAACTGGCCGAGGAAATGCTGCAGATGCC
GGTGCGCGTGGGTATCCCGCAGCACGTCACCGGCCTGGGCGAAGTGGTCGGCAACCCGGT
ACACGCCACCGGCGTGGGCCTGCTGCTGATGGGCAGCCAGATCGAGCACCCGCGGCGGCC
GTCGCTGCCCACCGGGCGCGCCGGAAGCATGTTCAAGAAACTCAAGACCTGGTTCCGCGG
CGAGTTCTGACGCGGAACCCGTAAACCCGGGCCTCGCCCGGGCGCAACACCCGCAGTACC
CGCATCACAACGCAGTACCGGCTACACACAACCCACACAGCCGCAACGTCGGCATGCAGC
AGGACGGCAGGACGCCCGAATGCCCATGCCAGCCAAAGCGGATACAACGAGGACACGGAC
ATGGCGCATTTTGAACTGATCGAAAAGATGGCACCCAATGCGGTGATCAAGGTGGTTGGC
GTGGGCGGCGGCGGCGGCAATGCCGTGGCGCACATGGTCAACTCGGCGGTGGATGGCGTG
GAATTCATCACTGCCAACACCGACTCGCAGGCCATCAAGAATTGTGGTGCCAAGCTGCAG
CTGCAGCTGGGTACCAACGTGACCAAGGGCCTGGGCGCAGGCGCGAACCCGGAAGTCGGC
CGCCAGGCCGCGCTGGAAGACCGTGAGCGCATCATGGACGCGCTGCAGGGCGCCGACATG
GTGTTCATCACCGCCGGCATGGGCGGCGGCACCGGTACCGGCGCTGCGCCGGTGGTGGCA
CAGCTGGCCAAGGAAATGGGCATCCTGACCGTGGCCGTGGTCACCAAGCCGTTCCCGTTC
GAAGGCCGTCGCCGCATGCAGGTGGCGCTGAAGGGCATCGAGGAACTGAGCCAGCACTGC
GACTCGCTGATCACCATCCCGAACGAGAAGCTGATCACCGTGCTGGGTCGCAACGCGACC
ATGATCCAGGCCTTCCGCGCTGCCAACGACGTGCTGCAGGGCGCCGTGCAGGGCATCGCC
GACCTGATCGTGCGTCCGGGCCTGATCAACGTCGACTTCGCCGACGTGCGCACCGTCATG
TCCGAAATGGGCCTGGCGATGATGGGTACCGGCACCGCCCGTGGCGATGACCGCGCCCAG
GCCGCTGCCGAATCGGCGATCCAGAACCCGCTGCTGGACGATGTGAACCTGGCTGGTGCC
AACGGCATCCTGGTCAACATCACCGCCGGCGCCGATTTCACCATGGCCGAGTTCGACGAG
ATCGGCCGCACCATCGATGGCTTCGCTTCCGAAGATGCCACCGTGGTGGTCGGCACCGTG
CTCGATCCGGACATGCAGGACGAAGTGCGCGTGACCGTGGTGGCCACCGGCCTGAACCGC
GTCTCGGCCAGCAAGACCCAGCGTCCGGGCGAGCGTGCGCCGATCAAGCTGGTCCGCAAC
GCCACCACCGGCCAGCCGGAGTTCGGCGAGTTCGACAACGGCGGCGATGCCGTCTCCAAG
GCGGTGGGTGGCATGGGCCTGGGCCTGCGTCGCGCCAGCAGCGATACCGCAGCGGCCTCC
GCCCCTTCGGCCCCGGCCGCTTCGGCCCCGGCGGCGGCGGAACTGCCGAACGATTACCTG
GACATCCCGGCGTTCCTGCGCCGCCAGGCGGACTAAGCGGGGCGGCCCGGGGTTGTCCTC
CCCGGGTTGCGCCACCATGTCCTGAAAACGCGGGCGCCGGGCCAGGATGGGCCCGGCCGC
CCTGCTTCACGCGCTTTCCAGCGGCGTGCCGGTGGATCCTGCCGGTGGCTGCAACTGGCG
TTTCAGCCGGGGTAGGGGAGTGCGCGTGTTAATCTAATGTGTCACTTCCGGTCCATCCCC
CATGATCCAGCAACGCACCCTCAAGAACACGATCCGCGCCACCGGCGTTGGCCTGCACAG
TGGTGACAAGGTCTACATGACCCTGCGCCCGGCACCGGTCAACCATGGCATCGTGTTCCG
CCGCGTGGACCTGGACCCGGTGGTGGAGGTGCCGGCCAAGGCCGAACTGGTCACCGAAGT
GACCCTGTGCACCGGCCTGACCTGCAACGACGCAAAGATCCAGACCGTCGAACACCTGAT
GTCGGCGCTGGCCGGCCTGGGTGTGGACAACATCATCGTCGAACTGTCCTCGGCCGAGCT
GCCGATCATGGACGGTTCGGCCGGCCCGTTCGTGTTCCTGCTGCAGTCGGCGGGCATCAT
CGAACAGGATGCGCCCAAGCGCTTCATCCGCGTGCTCAAGACCGTGGAGGTGACCGAGGG
CGACAAGGTGGCCCGTTTCACCCCGTACGAGGGCTACAAGCTGGGCTTCACCATCCAGTT
CGACCACCCGATGATCCCGGCCAAGCAGTCGCGGCAGGAAATCGAGTTCTCGACGCTGGC
CTACACCAAGGAAATCTCCCGCGCGCGCACCTTCGGTTTCATGCGCGACCTGGAATACAT
GCGCGAGCGCAACCTGGGCCTGGGCGGTTCGATGGACAACGCCATCGTGCTGGACGAGTT
CCGCGTGCTCAACGAAGACGGCCTGCGCTACGCCGACGAGTTCGTGCGCCACAAGATCCT
TGACGCCATTGGCGACCTCTACCTGGCCGGTGGCCAGGTGCTGGGCGCCTACGAGGGCTT
CAAGTCCGGCCACGCGCTCAACAACAAGCTGGTGCGGGCCCTGATGGCCGACGCCAGCGC
CTGGGAATGGGTCAGCTTCGACTCGCCGACCACCCCGGATCCGGTGGAATATGCCACCCC
GGCCTACGCCTGATTCCGTAGATCGTTGAATTTCAAGATAAAAACGCCGCCTTCCAGGGC
GGCGTCGTTGTTTCCGGCGCTTGCGGCGCATTCAGCGTGCTTGAAAGGCGTCAAGGCCGG
TTCAAGGTCACGGTTTTGTGAACCTGTTGGATCGGAAGCCTGAATTTAACGAAGTTTTAA
CTTCAATCTAACGACAGGCCTCCGGATGGCCGCTAGGATGCGACCCGGCCCCCGAAATGT
TTCACGCCGTGGTGACACGCGCGACGGGGAGCGGAGCCGGATGCTCCGTTGCCATCAGGA
TCGCTTCTTCGGCTTCGAGGGAACGTCCTGCAGGCAAGCCAAGGCGTCGCGTAGCCCTTT
GTGCGTGGCGGCTGAAACTGCGTGGGGGCCATTCCGGTTGTCGATCGCTGGGGAGCGTGA
GGGAGTGGTGGACGCAGTCTTGATGGTCACCCTGGTGGCCTTCAGCCCGATGGAACGGGC
CGCGTCGAGCAACTGGGCTTCGGCAAGCCGCAACTTGGCATGCCAGACCGGGGACTCGAC
GAGAAAAACGAGGTGTTCCCCGTCCACATTGGCCAGCCGGCAGCGGCTGCGCAGAGGTGG
CGGCAACTGGGGGCGCAACTGCCGGTCCAGCGCGTCGAGCCACAAGGCCCGACGCAGCGG
GTTCCCGCTTTTGTCCGCCATTACCGCATCCAGCGCCGGTTTCGGCACTGACGCGGGGCG
AACGCTGGATTTCGGCTCAGACATGAAAACTCACTGATGGCATTCAAAAAGATCGTAATC
AAAACGCGTGAAGGACAGGCCAAGGCGTCGCCGATCACGCGTTTGCGGTTCTATTTCGAG
GACCGCCCCCGCGCCCTGCTGGGCAGCGTGCTCGGGGTAGGCTGCATTATCGGCCTTGCC
GGCGGCATTGGCGCCAGTGCGCTGAATGATTCGCGCCTGCAGGCCAAGGTCGAGCGCCAG
GATGCGGAGCTGGCCAAGGTCAAGCGCGATGCGCAGACCCAGGTCAACGCGCTGGCCGCC
CGCCTCGGCGAGCTGCAGGCGCAGGCCACCCGCCTGAACGCCCTCGGCGAACGGCTGACC
CAGATGGGCAAGCTGGAAGATGGCGAATTCGACTTCAACGAGACCCCCGGCCTCGGTGAT
GGCGACGCCGGCGGCCCGACCAGCGACATCCCGGTCAAGGACGTCAACGCCGACTTACAG
GTGCTGGAGCAGCGCTTCGCTGCTTCAGGCCGCCAGTTGTCGGTGATGGAATCGCTGATG
TTCGACCACCAGCTGCAGCAGAACGCCGTGCCGTCGCGCATGCCGATCCGCAACAGCTAC
GTGACCTCCGGCTTCGGCACCCGTGCCGACCCGTTCGGCCGCGGCGCCGCCACCCACAAG
GGCATGGACTTCCACGCCAAGGTCGGTGACCCGGTGATGGCCGTGGCCGAAGGCGTGGTC
AGCTTCGCCGGTGTGAAGGGCGGCTATGGCAACGTCGTCGATGTCGACCACGGTAACGGC
TATGTCACCCGCTACGCGCACAATTCGCGCCTGGTGGTGAAGGCCGGTGACCTGGTCCGC
GCCGGCCAGGAAGTGGCCAAGGCCGGTTCCACCGGCCGTTCGACCGGTGCCCACGTGCAC
TTCGAGGTGTGGGAGAACGGCAACGTGGTCAACCCGCGCAAGTTCCTCGGCGACGGCGGC
AACACGCCGGTCGGCCGCGTCAGCCGCGGCTGATGCCCGGGTCGGATTCCTTCCGCGCCG
CGGAAGGGCTCTGACCCGATTCGGTTGAGGGCTGGGGTCAGAGCCCTTTCGCCATGGCGA
AAGGGGTCCGACCCCGCATCCGTGTTTCTTTGCCGAATCCGGGGCGATTGCGACCGGATT
GGCGCTTGAAACCTCAGCCGCCCGTCCCAAGCTACAATGGGTGTTGCCATCGACAGGGCG
CCAGGCGCCCTGTTTCGTTTGCGGCGGACGGATCCCAAGGGGGAGGCCGGGCGTCGTGTC
CATCCAACCCGGTTCCTTCAATGATCAACAGCCTGCTTACCCGCGTATTTGGCAGTCGTA
ACGAACGACAGCTGCGCCAGCTCAACCGCATCGTCGCCAAGATCAATGCGCTGGAGCCGG
AGATCGAGAAGCTTTCCGACGAGCAGCTTCAGGCCAAGACGCCGGAGTTCAAGCAGCGCA
TCGCCGGCGGTGAAGCCCTGGACAAGGTGCTGCCGGAAGCGTTCGCGGTCTGCCGCGAAG
CCGGCCGCCGCGTGCTGGGCATGCGCCACTACGACGTGCAGCTGATCGGCGGCATGGTGC
TTCACCTGGGCAAGATCGCAGAAATGCGCACCGGTGAAGGCAAGACCCTGGTGGCGACCC
TGCCGGTGTACCTCAACGCGCTGGAAGGCAAGGGCGTGCACGTGGTCACCGTGAACGACT
ACCTGGCCCGCCGCGACGCCGCGCAGATGGGCAAGCTGTACAACTGGCTGGGCCTGAGCG
TGGGCGTGGTGTACCCGGGCATGCCGCACAGCGACAAGCGCGAAGCCTACGCGGCCGACA
TCACCTACGGCACCAACAACGAATTCGGCTTCGACTACCTGCGCGACAACATGGCGCTGT
CCAAGGCCGACCGTTACCAGCGCGGCCTGCACTACGCCATCGTCGACGAAGTCGACTCCA
TCCTGATCGACGAAGCGCGTACCCCGCTGATCATCTCCGGTCCGGCCGATGATTCCCCGG
AGCTGTACATCCGCGTCAACCGCGTCGTGCCGCACCTGGTCAAGCAGGAAGCGGAAGACG
GCGAGGGCGATTTCTGGGTCGACGAGAAGGGCAAGCAGGTGCACCTGTCCGAAGCGGGCA
TGGAGCACGCCGAGCAGCTGCTGGTTGAAGCCGGCATCCTCGACGGCGAGACCGAAGGCC
TGTACGCGGCGCAGAACCTGACCGTGGTCCACCACCTCAACGCCGCCCTGCGCGCGCACG
CGATCTACCAGCGTGACGTGGACTACATCGTGCGCGACGGCGAAGTGGTCATCGTCGATG
AATTCACCGGCCGCACCCTGGCCGGCCGCCGCTGGTCCGATGGCCTGCACCAGGCGGTGG
AAGCGAAGGAAGGCGTGCCGGTCCAGCGCGAGAACCAGACGCTGGCCAGCATCACCTTCC
AGAACCTGTTCCGCATGTACAAGAAGCTGTCCGGCATGACCGGTACGGCCGATACCGAAG
CATTCGAGTTCCAGAGCATCTACGGCCTGGAAGTGGTGGTGATCCCGACCAACCGCCCGA
CCATCCGCAAGGACAGTCCGGACCAGGTGTTCCTCAACCGCAAGGGCAAGTTCAATGCGG
TGCTGGCCGACATCGAAGAGTGCGCCAAGCGCGGCCAGCCGGTGCTGGTGGGTACCACCT
CGATCGAAACCTCGGAAATGCTGTCCGAGCACCTGAGCAAGGCCGGCGTGAAGCACGAAG
TGCTCAACGCCAAGCAGCATGACCGCGAAGCGACCATCGTCGCCAACGCTGGCCGCCCGG
GCGCAGTGACCATCGCCACCAACATGGCCGGCCGCGGTACCGACATCGTGCTGGGCGGTT
CGCTGGAAGCCGAGATCCACGCCCTGGGCGAGGACGCGACCGACGAGCAGAAGGCGGCGG
TCAAGGCCGAATGGCAGAAGCGCCACGAGGCAGTGAAGGCGGCGGGCGGCCTGCACATCG
TCGGCACCGAGCGCCACGAATCGCGTCGTATCGACAACCAGCTGCGCGGCCGTTCGGGCC
GCCAGGGTGACCCGGGTTCGTCCCGCTTCTACCTGTCGCTGGAAGACAACCTGATGCGCA
TCTTCGCCTCCGACTGGGTGCAGAAGGCCATGCGCATGATGGGCATGAAGGAAGACGACG
TCATCGAGGACCGCCTGGTCAGCCGCCAGATCGAAAAGGCGCAGCGCAAGGTCGAGGCCC
ACAACTTCGACATCCGCAAGAACCTGCTGGACTTCGACGACGTCAACAACGACCAGCGCA
AGGTGATCTATGCCCAGCGCGACGAGCTGCTGGATGCCGAGTCGGTGAAGGCGAATGTCG
ATGGCATCCGCGACGACGTGATCTTCGACATCGTGGCGCGCTTCGTGCCGCCGAACTCGA
TCGACGAGCAGTGGGACCTGCGCGGCCTGGAAGCGACCCTGGAGTCGGACTTCGGCCTGC
AGATGTCGCTGACCGACCTGGTCAAGGAACACGAAGAACTGGACGCCGAGGCCATCGCCA
CCAAGGTCCAGGAGCGCGTCAACCAGCACTTCGCCGAGAAGGAAGCCGGCCTGGGCGAAG
AAACCATGCGCGCGCTGGAGAAGCACGTGATGCTGACCGTGCTGGACCAGAGCTGGAAGG
AGCACCTGGCGCGCATGGATTACCTGCGCCAGGGCATCTACCTGCGTGGTTACGCGCAGA
AGCAGCCGAAGCAGGAATACAAGAAGGAAGCCTTCGAGCTGTTCTCGGACATGCTGGAGA
ACGTCAAGCGCGAAGTGGTGACCCTGCTGGCCCGCGTGCGCATCCGCAGCGACGAGGAAG
TGCAGGCGCTGGAAGCGGCCGAGCGCCAGCAGGCGCAGGCGCGCCTGAGCCAGTCGCAGT
TCCAGCACCAGGATGCCGGCGGTTACAGCGCCGACGAGGAAGCCGCGCAGGTCGAAGCCG
CCCAGCAGGGCGTGGCCACGCTGCAGCGCGACGAGCCGAAGATCGGCCGCAATGATCCGT
GCCCGTGCGGCAGTGGCAAGAAGTACAAGCACTGCCACGGCCAGCTGAGCTGACCCCGGA
AGGCCCCGCGCAAGCGGGGCCTTCTGCTTTGGCGCGGGCGATCCGGCGCGGATTCGTGAT
TGCGCTGGCCGCCCTGTTCTGGGCATGCTGGCCCCATGGTTTCTCCCACCCGATCGATCC
ATGTCGTGGCCGCCGTCATCACCGACGCCCGTGGCCGCGTGCTGCTCAACCGCCGTACCG
AGAACCGCGACATGGCTGGCCTGTGGGAGTTCCCCGGCGGCAAGCGCGAATCCGGCGAGA
CCTCCGAACAGGCGCTGGTGCGTGAACTGCGCGAAGAGCTGGGCATCGAGGCCGATGTCG
GGCCCTGGCTGATGGATGTGCCGCAGCGCTATCCGGACAAGCACCTGACCCTGGAAGTGC
GCCACGTGCGCAGCTGGAAGGGCACACCGCGCGGGCGCGAGGGCCAGGCGATCACCTGGG
TGGCGCAGGACAAGCTGGGCCGCTATTCCATGCCGCCGGCCGACCTGCCGGTGGTGGCCG
CACTGCGCCAACCGGATCGCTACCTCATCACGCCGGCGCCGGCCGAAGATGCCGGCGGCG
TGCAGCACTGGCATGAACGGCTGCAGCAGGCAGTGGCGGCGGGCCAGCAGCGCATCCAGC
TGCGCCTGCCGCCGGAGCATCCGCAACGGCAGGCGATGATCGAACAGGCCGTGCGCGCGC
ATCGTCGCGGCGTGCAGTGGCTGCTCAACCGCGATGTCGCGTTGGCCCGCACACTGGGCG
TGGGCGTGCACCTGGGCAGCGAGCAGTTGCTGGCCCTGCAGGAGCGGCCCTTGCCGGAAG
GACAGCTGGTCGCCGCGTCCTGCCACGACCTGGAGCAGCTGCAGGCGGCGCAGCAGCTGG
GCTGCGACTTCGCGGTGCTCGGCCCGGTGCAGGCCACGGCCAGCCATCCCGGGGCGGTGC
CGCTGGGCTGGGAGGCCTTCGCTGCGCTGCGCGCGCAGGTATCGCTGCCGATCTACGCGT
TGGGCGGCATGGCCGCCGGCCATATCGCCGAAGCGCGTCGGCATGGCGGGCAGGGCATCG
CTGCGATTCGTGGGCTGTGGCCGGCGTGAGCCGGCATGCAGGGTCAGATCCCTGCGCAGC
AGGGCTCTGACCCCATCGCGGCAATCTGGGGTCGGAGCCCTTTCCGCTGGAAGGGATCCG
ACCCCTCCCGATCACAACGTGATCCAGAAGCATCCGTATTGCCGCCGCAATCCCAGCACC
GTGGACGCTCGCGACGCGCTGCCGGGCAGCGTCTGCTCCAGGCGCAGGCCGACCGGATGC
CGTGGCGCTGGCGGCTCAGGGTCGGATTCCTGCGCCGCAGGGCTCTGACCCTCTTCCTGC
GAGGGCGCCAGCCCCTGTGGCGGATACACCGGCACCACGTCCACCAGTGGCCGCCGTGCC
AAGGATTCCAACTGGCCGAGGATGCGCTGCGCGCCGGCATCGGAGACCGCACCCCACAGG
TACAGCGAGGACAGCCGGTTCACATCGTTGCTGACGATGCCGGTGCGCAGTGCGTCCACC
AGCTCGCTCAGGCGTCGTGGGCAGCGCGCACCCAGGGTGTCGCGTGGCAGGGTGCTGCCG
GTGGGCGCGGGCGGTGGCAATCGCGACCGGGCGCCAACGCTGTCGCAGGGGCGGTCGGTA
TACACGCTCTGCCCCTGCGCATCGGTGCAGCGGTTCAAGCGCGGGGACTGCGCATGGACA
ATGCTCGATACCGAACACAACGACAGCAGCAACAGCAGGAAGGAAAACCGGTTCATCGGC
GCAGGGTAGCGCCGATCGCGGTGGCATGGCGTGCTTTCAGCCGTGCAGCAGCTTCAACAC
CGACGTGGTCGGCTTGGCCAGGTTCAAGGTGTAGAAGTGCAGGCCCGGCGCGCCGCCCTC
GATCAGGCGCTGGCACAGTTTGGCCACCACTTCGGTACCGAACGCCCGCACCGATTCGGC
GTCATCGCCATAGGCCTGCATCTTGCGGCTGATCCAGCGCGGGATCTCCGCACCGCATTG
CTCGGAGAAGCGGCGCAGCTGGCTGAAGTTGGCGATCGGCATGATGCCGGGCGTGATCGG
CACCTGCACGCCGAGCCGGCGCACGGCATCGACGAAGTGGAAGTACGCATCCGGGTTGTA
GAAATACTGGGTGATCGCCGCGTCGGCGCCGGCATCGATCTTGGCCTTGAAGTGCTTCAG
GTCGGCCAGTGCATCGGAGGCCTGTGGATGGGTCTCCGGATAGGCACCGACTTCGATGCG
GAAGGCGGTGCCGTGTTCGGCGCGGATGAAGTCGATCAGCTCGGCGGCGTAGCGCATGTC
ACCGGGGAAGCCCATGCCGGAGGGCAGGTCGCCGCGCAGCGCGACCAGGCGATGGCAGCC
GATGGCGCGGTACAGCTTGAGCAGTTCGCGGATTTCCTGGCGGGTGCCGCCGACACAGGA
CAGGTGCGGTGCTGCCTCGAAGCCGTGGTGCTGGTTGAGGTGGCGCACGGTCTCGGAGGT
ATAGCTCAGGGTCGAGCCACCGGCGCCGAAGGTACAGGACACGTACTCGGGGTCGTAGTC
CTTCAGCCTGGCCGCGGCGCGGTCCAGCTGGCTGCGCTGTTCGTCGGTCTTGGGCGGATA
GAACTCGAAGCTGATGGCGGTCATGGCACGGGCGGCAGCGGCGGGTGCGGGTCAGTATAT
CGCTTCATCAAGATGGATGTTAGTTGGCTGCATGGACTGGCACCGTCCGCCGCCGGCGAC
CGTTTGCCCGGGTCTGCGGCCGTTGCTCCGGAATCGCAACCTGGCTGCCGTAGCCGGGCG
CACGCTGCTCCCATCCCGGCACCCCCCACCTGATGAAGGAGCACACGATGAAGATCTTCC
TGGCACTCTGGTACGCGATGAAGGCCCTGGCCCGGCTGGCGATGATCGGCATGGCGATGG
CCGTGCTCGGCTCCGGTTCCGCGCATGCCGCCACCGGCTCGACCGCTGGCAAGGTACAGG
TCGAGGTGGTCGGCATGGGGCGACCGCTGCTGATGATCCCCGGCCTCAACAGCAGCGCCG
AGGCCTGGCGCGAGACCTGCCTGGCCCTGAAGGACGTGCAGTGCCACCTGGTGCAGTTGC
CGGGCTTTGCTGGCGCGCCAGCGGCCGACCCGCGCCCGGCCGGCTTCCTGCCGGCGATGC
GCGGGCAGCTGCTGGCCTACCTGCATGACCAGCACCTGGGGCCGGTGGTGGTGGTCGGCC
ACAGCCTCGGTGGCGTGCTGGGCCTGCAGATGGCGCAGGCCGAGCCGAAGGCGATCAGCG
CACTGGTGGTGGTCGATGCCCTGCCGTTCCTGCCGGCGGCGCGCGACCCGAGTGCCACCG
CTGACAGCGTGCGGCCGATGGCCGACCAGCTGCGCAAGGGCATGCTGGCCGCCGACGCCG
CGCAATGGCAGGCGCAGTTGAAGGCGGGCCTGCCGGGCATGACCCGCGATCCGCGGCGCC
AGGCCGAACTGGGCCGCTGGGGCGAAGCCAGCGACCGCCAGACCACGGCCGATGCGATGC
ATGCGGTGATGACCACCGACCTGCGCGACAGCATCGCTTCGATCACCGCGCCGACGCTGG
TGCTCGGCAGCTGGGCCGGCTACCAGCCGATGGGCGGCACCGAGGACGGCACGCGTGCGG
TGTTCCAGGCCCAGTACGCGAACCTGCAGGGCGTGCAGATCGCGATGAGCGCGCAGGGTT
TCCACTTCCTGATGTGGGATGATCCGCGCTGGTTGCAGGAACAGGTGCAGCGATTCCTCG
CCGCGCATCCCTGACCCTTGTCCGCCCTCCTGCCACCGCCGAGAGCCCGCATGGACGCCA
CCACGCCTTCCCGCCGTTTCTGGACGCTCAATGCACTGGCATGGGCCGGCTATGCGCTGT
ACGGGCTGTGGGTCGGCATGCGGATCGGTGGCGGCATCGTGTTCAGTGGCATCGTGCTGA
TCACCGTCAGCGTGGCGGTCTCACTCTGGCTGTGCAGCGGCGCATTGCGTTCGGTTGCAC
TGCGCCAGCGCTGGTGGGAGGGCAGCCTGGGCAGCCTGGTGCTGAAACTGGCTGCCGGCG
TGGTGCTCGGGGCCAGCGTCGCACAGGCGGTAACGGCGGCGCTGCTGCTGCCGGCGCTGG
CGCTGGGTTGGGTGCAGCTGCCTGGCGGCCATGCGGATTACCAGTGGTCTTCGGTGCTGC
TGTACTGGATGAACACCGCGTTGTTCCTGCTGGTGTGGACCGGTTTGTGGGCGGGCCTGC
ACGGCCTGCGGCGGGCACGCTACAGCGAGCTGGCACGCCTGCGCGCCGAAGCCGAACGCA
GTGCGCTGGAACGTGACGCACTGCGTGCGCGGCTCAATCCGCATTTCATGTTCAATGCGC
TGAACAACCTGCGTGCGCTGATCCTGGAAGACCCGGAACGGGCCCGTGACATGGTCACCC
GCCTGTCGCGCACGCTGCGCCAGGCGCTCGCCCACAACCGCAGCGAGCAGGTCACGCTGG
CCGAGGAACTGGCGGTGGTCGATGATTACCTGGCCATCGAGGCGGTCCATTTCGAACAGC
GCCTGCAGGTGCGGCAGCAGATCGATGCCGATGCCACGCAGGCGCAGCTGCCGGCGATGG
CGTTGCAGTTGCTGGTGGAGAACGCGATCAAGCACGGTATCGCCAGCCGTCCCGGCGGCG
GCGAGGTGCAGATCCGCGCCACGCTGGACAATGACGTGCTGCGGTTGCAGGTGGACAATC
CACTTCCAACCGGCAGCGAACCCACCCATGGCCATGGCGTCGGCCTGGCCTACCTGCGTG
CGCAGCTGGGCATGCGTGGCCGATTCGTGCTGCAACCGGCCGGTGACCGCATGCAGGCCC
TGCTGGAGATTCCGCAATGACTGGCATGCTGCGCGTGTTGATCGTCGATGACGCACGGCT
GGCCCGGCAGGAGCTGCGCACGCTGCTGTCGGCGCTGCCGTGGGTGCAGTGCGTGGGCGA
GGCCGACGACGTGCCCGCCGCACGCGAGGCGATCACCACGCTGGCACCGGACCTGGTGCT
GCTGGATGTGCAGATGCCCTCCGGCAGTGGTTTCGACGTGCTGGACGGCCTGGACACGGT
GCCGGCCGTGGTCTTCGTCACCGCCTACGACACCTATGCGGTGCGTGCGTTCCAGGCCAA
CGCGCTGGACTACCTGGTGAAGCCGGTGGAGGCGCCGCGGCTGCTGGAAGCGCTCGAGCG
GGCGCGGCAGTGCGAGGCGGTTGCGGCCGACGTGCCGGAATCGCGCGGCACGCTGGGCGC
GCACGACCAGGTGTTCGTGCGCGAGGGTGAACGCTGCTGGTTCGTGGCAGTCTCCGAGAT
CCGTCGGCTGGTGGTGGATGGCAACTACACGCGGCTGTGGTTCCGCGACCAGAACGCACT
GCTGACCCGCAGCCTGAGCGCGCTGGAAGCACGCCTGCCGCCGGATCTTTTCTTCCGCGC
CAACCGCAACACACTGGTCAACCTGCGCCGTATCCGTGGGGTGTCGCCCAGCATCGGCGA
CGGCTATGACCTGACGCTGGATGATGGCAGCGAGGTGGAGGTATCGCGGCGGCAGGCACG
CGAGCTGCGCGAGCGGATGGCGTTGTAGGTGCTGCCAGCGGTTACCCTGTGCAGCGGATT
CCCAGATCACGCCGCGCCATGTCCATCGTCCTCACCGATTTCGCCCGTCCCCGCCTGTTC
CCGCGCGTGCCACGCGGCAATACCATCCAGGACTGCACTGCCGAGCAGTTCGAGGCACAC
CTCAATGCGCACGCGCCGCTGAAGGTGCTCGACGGCTACGCCCCGTTCTGCAAGTTGTTC
GTCTACGAGAACTGGACCAGCACGCGCTGCCTGACGGTGCCGGTCACCGAGGCCAACCGC
CACCAGCTGCGCAGCGGCTACGAAGCGCGCAACCGCGAGGAACTGCCGGTACTGGTGCGC
TGGTTCGAGGGCGTGGAGTCGCCGCGCGCGAACTACCTGGTGGTGATCCTGTACAACGCC
GAGCAGCTGGCCAGGGAAGGCTCACCGATCGAAGCCGACTGGGGCATCGTCGGCTGCATC
TATACCGCCGAACCGGAAGAAGTGCCGATGGCGCCGATCACCATGATGCGCAATGCGCTG
GGCGTGGAGGAGGGCGGTTCCGGCGTGCCATTGGACAAGGAGGCCTACCGGCGCTCGGTG
GAGTTCTGGGAGAACAACGCCAACTGGCGGCCGGGGTCGGATCCCCGCATCGCAGGGCTC
TGACCCGATCATTCGAGCCCCCGGTCGAAGCCTTTCCCTGAGGAGGGGATCCGACCCCAG
GCGCGCGCTATGATCGGGCCAGGCAAACCCAAGGAGGGCAGGGCATGGCGGTCTGGGCAA
GGATGATCCTGATGTTGCTGGCGGGCACGCTGCCCGCCACCCCGGTACTGGCCGCGAAGC
CCTCTGCCGGGATGGCCTGCGAACCCATGGCACGCCTTCCCGGGCTGCGCGATGCGGGCG
TGACCGCGCTGTCGATGCAGCCGCAGGACGGCCGCTGCGTGATTGAAGTGGCGGCGGCCA
ATGGCAACGCGCTGCGTCGGCAGCAACGAATGCTGGAGGCGCTGGTGCAGCATGCCTGTG
CCGCGCCGGCGCACGTGACCGTGAATGAGGTGCAGGTATCCCTGCAGCTGCGCCTGCCGA
CGCCCTGCACGGCACGCAGCAAACGGGATCTGTTCGCGGGTGAAGGTATTCCCTGGCTGC
CTCCACACGGCGTGTCGCCGCGCTATCCGGTGGAGGCCATGCGGCAGGGGCTGTCCGGCC
GCAGCATGCTGAAGGCGTTGGTCGATGCGCGGGGGCGCGTTGCGGCCGTGATCGTGGAGA
CCTCCAGCGGTCATGCGTTGCTGGATGACGCTGCAGCGGAGGAGCTGCAGGGCTGGCGTT
TCAGCCGCGCCGATGCGAAGGGTACGGTGCCGGCGTTGACCCTCGTGCGCATGCCGATGC
GGTATGAATTCGTGGAGTGAGCGTCATCCATGCATGGCACGGATCTGGACGTACCGCAGC
GGAGCCACGCCGTGCGTGGCTGCATCACTGTCAGAGGCGCTTCCACTCCCACCACGGGTA
GTGGTATTCGCGCTCGGTGGCGCTCCACGGCTGCGTGCAGGACGTGCACGTCACCCGGTA
GCACTCACCCCAGCCATCCTCGGCCTCGCCTCGTCCGAGCAGCAGCACGTGGCCCTGTTC
CAGCAGCGGTGCAGGGTTAAAGAACACATAAGAAGGGTAGAGTGCGCACAGGCACCCCTC
ACGCGCCTGCCAGTAGCGCAGCCGTTGCAGGGCCGCCTTCAGGTGCGCCTGGTTGCTGAT
CAGCATGCCGCCAAGGGCGATGCCCTCGCAGCTGCGTTCGATCGTATCCACATGTGCGAC
CAACGCGTCCAACGACGCGGTGCTGAACAGCCGTGCCACCGTGCGTGCGGCATCGGTGAT
GCGCGTGGCATCGCGCGACAGCAGGTCCTGCAGCAGCACGTCGGCCTGTGCATCGTCGAG
CCGGGGTACCGGCGCTGCAGACCACGGCCAGCGCATCAGCGTGACTTGCCGATGGCAGCG
TAGTGGCCGGCGGTGAGGCGCAGAAGGTCGGCCGGTGCCAGTTCTACCTCGAGGCCGCGG
CGCCCGGCGCTGACATGCAGCGCGGGCAGCGCTTCGGCACTGGCGTCCAGGAACGTGCGC
AGGCGCTTCTTCTGCCCCAGCGGGCTGATGCCACCGACCAGGTAGCCGGTCGCGCGCTGT
GCGGCATCGGCGGCGGCCATCTCGCACTTCTTGCAGCCGGCGGCTTCGGCCAGCGCCTTC
AGGTCAAGCTGACCGGCGACCGGCACGATCGCCACCAGCAGTTCGTGTGCTTCCGTGCTG
GCCAGCAGGGTCTTGAACACCTGGGCCGGGTCGAGGCCGAGCTTGTCGACGGCTTCGCCG
CCATACGATTCGGCGTGGGCGTCGTGCACGTAGCTGCGCACGGTGTGGGCGATCTTCTCG
CGCTTGAGCAGGTTGATGGCCGGGGTCATGGGCGCATCCTAGCGCGAGGTAGGGATATTG
CCTTGACCGAAACTCGCGCATCAACGCAGGACGGGCCCCCGAAGGCGCCCGTCCCGGCTG
TGATCGTCGGCATCCCGCGTCAGCGCGACATCGACTGCTGCGTCTGAATCTGTTCCTGGG
TCTGTCGCTGCGACAGTTCGTTGTCCAGCGCCTGGCTATGCCGCGTGCTGTCCTGCAGCG
TGTGGTTCGCCGCCTGCGACAGGTCGACGTAAGTGCGGTGCATGGCGGGATCGCCAAGCT
GGCCCTGCACGGCGAACACGCCCTGGTTGTCCGGCCGCGCCAGCACGGTATCGACCTGGC
TCATGCCGGCCAGCTTGGACTCGTAAGCCACCAGGCCTGCGGCGTTCTCGAGCTGGCTGC
GGTCATTGAACAGTGGCGCCAGGCCACCCTGGCGGCGTTGTTCTTCCAGCGTTTCCAGCT
TTTCCACGACCTGCTGGTAACGCGGGTTGTCGGCGTGGCCGGGGGTGGCCATGGTCGGTT
CGGCGGCCTGCTGTTGCTGTTGCGCGATGGCCTTGTCGAGCGCACCCAGGGTGGTGGCAC
CGACCTTGCCATCGACGGTGAGCTGGTGCTCACGCTGGAACTGCTTGACCGCTTCCAGGG
TGCCGGGCCCGAAATCGCCATCGGCTACCAGTGGCTTGCCGTCCTTGCCCAGATAGCCCA
GGTCGGCCAGCTTCTGCTGCATCGCCTTTACCTCATCGCCCCTGGCGCCGCTGACCAGTA
CGCCGTTGCCGCCGGGCGCGCCGGGCGACCCGTGCGAGGGGGCATGGGTGGGGGTGATGC
CCAGCTGGGTCATGGCCCGGTCGAAGCGCTCATCGCGGCTGGTCACCGCGGCCGGCGACT
GGATGCCGTACTTGGTGGCATCGACGAAGTTCTGCACGTCGCCGCGGGTCGGTGGATTGC
CGGCCTGGACCGTACCGCCCTGCAGCTTTTCCGCGTTGCCGGCCAGATAGCTGATGAACT
GCGGGCCCATGCCGCCGAACTGGTTGTCATAGTCGGCCATGGCCAGCTGCAGTTCGGGGT
TGGCCGCGATGGCATCGGCGGCGGCCGGGTTGGTGGCACGCACCTTGGCGATGGCTTCAT
CGACGCGCTCGATGGCGCTGTCCAGCTTGTCGTTGGTGAGCTGGTCCATCTTCGCCTGCG
GAATGGCCTGCAACTTGGCGTCAAGCGCCGCCAGCTGCCGGGTGCTCAATCCGCCCTGCT
GGGACAGCAGTTCGATGTCAGCGGCGGTGAAGCCGTTGTCGCGCAGGAAACGCCTGGCCT
GTGGATTGCCGCCGACATCGAACTGCACCAGTCCGAACGAGTAGGTGCTTGCGCCTTTCT
GCGCGTATGAGAAGTGGTCCAGGTGGCGGGTGTTGCCGCCCAGCTCCGTGTTGAGGAACA
GCGTGGACAGCTGTTCGCGGGTAAGGGTGGAATCCTTTGCCATGGTCATCGTCCTTCAAT
GTGGGAAAAAGCGCCGGGCGCACCCAGCGGATGTCAGCCGGCGCAGTGCTGCTGCGTAAA
GCCGAGCAGCTGGCGGACGGCCTGGGTGCCGTAGGCGGCCGATGCCGGTACGAGGGCGAA
CTGGCCGACCATCTGGTTGCTGCACAACTGCACGTTGCGCTTGCCGGCGGTGGTTTCCTG
GATGCAGTTGGCCGCCAGCACGGCGTTGGGGCCACCGCCCACGTTGGTGGCGGCCGTACA
GCCCAGCAGGCGGCCTTCCTGGCCGTTTTCTCCCAGCAGCGTGTTGAAGTTCGCCAACTG
GCTGTTGGGGTCGCGCAGCACCAGCAGGTCCACGCACTGCTGCTGGCCGTCGGGCACTTC
GCAGGCGTCCTGGTCGACCAGGCCGTCGCGCGTGGCCGAGAGCACCTTGAGGCGATCGGC
AAATACCTGTTGCAGGCAGTGCGCGTCACCGCACAGGTCGCGCGTATGCTGGATCCAGCG
CTGCTGCTCGGCCTGCAGCTTGTCCTTGCCGGCGGCATCGAGGGTGTCGCGTGCGGAGGC
TTCAGCCTTGGCCAGCTCGGCTTCCTGCTGCAACAGGGCGGGGTCGTTGCAGATCAGGGT
CTGTACCTGTGATGCCCCCTCGGCGCAGGCAGCGCTGCTGCCCGTGGCCGCTGCCGGGGT
GCTGGTTGCCTTGCCGTCGGTGCTTGCCTGGCCGGTGTTCGCCGCCGGCGCGCTGGCACC
GGCATCGCTGCCAGGCGGGCTGCAGGCGGCCAGCAGGGCCACCCAGCACAGGATCATCAG
GGGCTTCATCGCCCGGGTCACTCGGTCATTGTTGCGCGGCATGTCCTGTCCTTTGCTGTC
AGCGTCCCGGCGCATGGCCTGCAGTCGGCAGTCCATGGGGGCATAGAGACTAGCAAGCGG
CTTCTTAGGGCACTGTGACAGGGCGCGCGGATCTGCTGCGGGGCGACGCAACGCAGAACG
GGCGCCCGAAGGCGCCCGTTCTGTCTGCATCTGTTGCCGGGGTCAGCGCCCTTTCCTGCG
GAAAGGGATCCGACCCCGCCTGCGCCGGTAGTGCCGGCCGCTGGCCGGCACCGCGCACGA
TCAGTAGCGGTAGTGGTCCGGCTTGAACGGGCCTTCCACCGGCACGCCGATGTAGTCGGC
CTGTTCCTGGCTCAGGGTGGTCAGCTTCACGCCGATCTTTTCCAGGTGCAGGCGAGCCAC
TTCTTCGTCCAGCTTCTTCGGCAGCAGGTACACCTTCTTCTCGTAGCTGTCCTTGTTCGC
CCACAGGTCGATCTGTGCCAGGGTCTGGTTGGCGAAGCTGTTGGACATCACGAAGCTCGG
GTGGCCGGTGGCGCAGCCCAGGTTCACCAGGCGGCCTTCGGCCAGCAGGAAGATCGCATT
ACCGTTCGGGAAGATGTACTTGTCGACCTGCGGCTTGATGTTGACATGCTTGATGCCGGC
GAAGGACACCAGTGCGTCGACCTGGATCTCATTGTCGAAGTGGCCGATGTTGCAGACAAT
GGCCTGGTCCTTCATCGCGCTCAGGTGCTCGATGCGGATGATGTCCCTGTTGCCGGTGGT
GGTGACGTACAGGTCGGCACGGCCCAGGGTCGATTCGATGGTGTTGACTTCATAGCCTTC
CATCGCCGCCTGCAGGGCGCAGATCGGGTCGATCTCGGTGACGATCACGCGCGCGCCGTA
GGCACGCAGCGACGCGGCGCAGCCCTTGCCGACATCGCCGTAGCCACAGACCACGGCTAC
CTTGCCGGCCAGCATCACGTCCATCGCGCGCTTCAGGCCGTCGGCCAGCGACTCGCGGCA
GCCATACAGGTTGTCGAACTTGCTCTTGGTGACCGAGTCGTTGACGTTGATCGCCGGGAT
CAGCAGGGTGCCGGCCTGGGCCAGCTGGTACAGGCGGTGCACGCCGGTGGTGGTCTCTTC
GGAGACGCCCTTCCAGTCCTTGACCACGCGGCCCCAGTAACCCGGGCGCTCCTTGGCGAC
GCGCTTGAGCAGGTTCTTGATGACCTGTTCTTCGTGCGAGGCGGACGCGGTGTTGACCCA
GTCGCTGCCGTTCTCCAGTTCGTAGCCCTTGTGGATCAGCAGGGTCACGTCACCGCCGTC
GTCCACCACCAGTTCCGGGCCGGTCAGGGTGCCGTCGGCCAGGGTGAAGGTCAGCGCGTC
CAGGGTGCAGTCCCAGTACTCTTCCAGGGTCTCGCCCTTCCAGGCGAACACCGGGGTGCC
GGTGGCGGCGATGGCGGCAGCCGCGTGGTCCTGGGTCGAGAAGATGTTGCACGAGGCCCA
GCGCACGTCGGCGCCGATGTCCTTCAGGGTCTCGATCAGCACCGCGGTCTGGATGGTCAT
GTGCAGCGAGCCGGTCACGCGCACGCCCTTCAGCGGCAGCTCGGCCTGGTACTTGCGGCG
GATCGACATCAGGCCCGGCATTTCGTGCTCGGCGATGTCCAGTTCCTTGCGGCCCCAGTC
GGCCAGCGTGATGTCGCGGATCTTGTAATCACCTTCGGTGGAGAAGGTCTTGGCAACAGC
GTTCATTCGTGTGCTCCGGTTGTGGGCGAGCGGGTGCTCGCATCTAGCCGGGCGCCGTTG
TTACAAAGCCACCTTACCGAGCCTGGCCGGGCCTCATCGGATCCGGTCGCAGCGCCCCTC
GGCAGGGGAGAACCCCCATTATATCGCGGCCCCGGCATGACATCCGGATGACCCAACCAT
CGGCAGATGGGGGCGCGTGCACGGCCTGTTAAGGTCGGTGCTTTCACGCATCACGCAGGT
AGAACGATGAGCATGCACGCGCGCCGTACGCGGCGCTGGACCGGCCTGGTCCTGTCGATG
GGACTGCTGGCCGTGGCCCCGCTGGCCTGGGCGGTGGCCCCACAGCCCGCTGCAGCACAG
GCCCAGGGCGTCAATGGCTACGAACTGCCCTCGGCGGCGCTGCAGGCGGTGGTCGACGCA
CCGCGCGCGCCGTCGCTGCACCTGTCGCCTCGCCGCGACATGGCCGCATTGATGCAGATG
CCGTCGCTGCCGTCGATCCGGGTGGTGGCGCAGCCGGAACTGAAGCTGGCCGGCCTGCGC
ATCAACCCGCGCACGTTCTCCGACAGCCGTTTCAGCTTCGGCGAGAAGCTGTGGCTGATG
AACGTGGCCGATGGCAAGGAACGGCAGATCAGCGGCCTGCCGGCCACGCTGTCGATCGCC
AGCCTGATGTGGTCTCCGGATCAGAAGTGGCTCGCTTTCAACCAGGTCGACGCCACCAGC
GGCGCCAACGAACTGTGGCTGGTGGACGTGGCCTCCGGCAGCGCCCGCCGCCTGGTTGCC
GGCCTGAACACGGTGATCGGCAGCGGTTACCAGTGGCTGCCGGACAGCCGCGGGCTGGTG
GTGTTCACCCGCCCGGCCAACCTCGGTGCGGCCCCGGCCACCGACGGCATCCCGACCGGC
CCGGCCGTGCAGCAGACCCGCCGGGGCGATGGCGTGGTGTCGATCCGTACCTACCAGGAC
CTGCTGAAGAACGAGGCTGACGCGCGCCAGTTCGACTACTACGCCACCACACAGCCGGTG
GAAGTCAGCCTGGATGGCAGCACCCGCCCGATCGGCGCGGCCGGCATCTTCATGGGCTTC
TCCGTGTCGCCGGATGGCCGCTTCGTGCTGCGCCAGCCGGTGCAGCGCCCGTATTCCTAC
GTGGTGCCGGTGAGCAGTTTCCCGCGCCGCATTGAAGTGATCGACCGTGCCAGCGGCAAG
CTGGTGCATACCGTGGCCGTGCGTCCACTGGTGGAAGGCCTGCCGACCGGCAACGACGCC
GAAGTGACCGGCGTGCGTGACATCGGCTGGCGTGGTGATGCCGACGCGACCCTGGTCTGG
GCCGAAGCGCAGGATGGTGGCGACCCGAACAGGGATGCCAAGGTGCGCGATGCGGTGCTG
ATGCAGGCCGCGCCGTTCGACACGCCGCCGGTGACGCTGGCCCAGCTGGGCAGCCGCCTG
GCCGGTATCAGCTGGGGCCGTGGCGACCTGGCCCTGCTGACCGAATCGTGGTGGAAGACC
CGCAGGACCAAGACCTGGCTGATCGCCCCGGACAATGCCAGCGCCGAACCGCGCCTGCTG
TGGGATCGCGATGCGCAGGACCGCTACGCCGATCCGGGCCGGCCGCTGCGGGCCAGCGAC
GAGCGCGGCCGTTCGCTGCTGCAGACCAGCGCCGATGGCGGCAGCCTGTACCTGGCCGGC
GCCGGTGCTTCGCCGGAAGGCGACCGTCCGTTCGTGGACCGCTTCGACATCGCCACGGGC
AAGGCAACGCGCCTGTTCCACTCGCAGGCACCGAGCTATGCGCTGCCGGTGGCATTGCTG
GACAAGCAGGGCAGTTCGCTGCTGCTGAGCCGCGAGAGCCCGGACGAGCCGGCCAACTTC
TACGTGCAGTCGCTGGCCGATGCTGGGAGCGCACCGCGCGCGCTGACCCATTTCGCGCAT
CCGCTGCCGCAGCTGAAGGGTGTGCAGAAGGAGCAGATCCGCTACAAGCGCAAGGACGGC
GTCGACCTGACCGCGACCCTGCTGCTGCCGCCGGGATACGACCCGAAGCGCGACGGCCCG
CGCCCGCTGCTGATGTGGGCCTACCCGGGCGAGTTCAAGAGCGCGGCCGCGGCCAGCCAG
GTGACCGATTCGCCGTATCGCTTCAATGCGGTCAGCTACTGGGGCCCGCAGGCGTTCCTG
GCCAAGGGTTACGTGGTGCTGGCCAGCCCGTCGATGCCGATCATCGGCGAGGGCGACAAG
GAGCCGAACGACACCTACATCGAACAACTGGTGGCCAATGCGCAGGCGGCCGTGGATGAA
GTGGTGCGGCGTGGCGTGACCGACCGCGATCACATCGCCATTGGTGGCCATTCGTACGGT
GCGTTCATGACGGCCAACCTGCTGGCACACACCCGCCTGTTCAAGGCGGGCATTGCGCGC
AGCGGCGCCTACAACCGCACGCTCACGCCGTTCGGCTTCCAGGCCGAGGAGCGCAACTAC
TGGCAGGCGCAGGACGTCTACCAGAAGATGGCGCCGTTCAATTACGCCGACAGGATCAAG
GATCCGATCCTGTTCATCCACGGCGTGGACGACAACAACTCCGGCACGTTCCCGATCCAG
AGCGAGCGCATGTTCGCGGCGGTGAAGGGCCTGGGTGGCACCGCGCGGCTGGTGATGCTG
CCCAACGAATCGCATGCCTACCGCGCACGCGAATCGATCATGACCATGCTGGCCGAGAGC
GAGCGCTGGCTGGAGCAGACCATCGGCCCGGCCGAGCAGGGCACGGCGAAGAAGAAGCGC
TGATACGTGCATGAGGGTGGCCGCTACAACAGCGGCCGCCTGTGCGGCTGCGCCGCCGCC
CGAGCATGGGCTCGGGCGCTACACGGTGTCCCGCGCCATGACGCTTGTAGAGCCGAGCCC
ATGCTCGGCTGCGTCCGCCATGGATACGTGCAGATGAAACCATTCTTGCATCGCAGCACG
ACGCCCGATCTGGGATAGGCTTGGGGTCTGGATCCGTTGACCGAGGCCTGTGCGTCGCCG
ATGAACGAGTACCGCAGCAGCATCGAGTTTGCTTCCCCCGATCTTCCGCTTCGCGATGAC
GTGCGCCGGCTCGGCGCACTGGTGGGTGACCTGCTGGTCGAACAGGTTTCGGCCGCGTTT
CTCGACGATGTCGAGGACGTGCGCACCCGCGCCATTGCCCGCCGCGAGAACCAGGCGCCG
CTGTCGGAGCTGGCCGAAGGGCTGGCCGGGCGCACGCCGCAGCAGGCCGAGACCATGGTG
CGGGCCTTCAGCACCTACTTCCAGGTGGTCAACATCGCCGAGCGCGTGCATCGCATCCGC
CGCCGCCGTGATTACCAGCGTGCCGGTACCGCCGGGGCGCAGCCCGACGGCCTGCAGGAT
GCGCTGCAGCACCTGAAGGCGCAGGGCGTGGGCCTGGATGAGCTGGCGCAGTGGCTGCCG
CGCATCGACATCGAACCGGTGTTCACCGCGCACCCGACCGAAGCGGTGCGCCGCGCGCTG
CTGGAGAAAGAGCAGCTGATGGTGGCCAGCCTGGTCGACAACCTCGACGGCCAGCGCACG
CCGGGGGAAGCGGCCGCCGATGCTGCGCGCTTCCGCATGGCGCTGACCGCTTCGTGGCAA
ACCACCGATTCCTCGCCGGTGCGGCCTACCGTCGATGACGAGCGCGAGCACGTCGGCTTC
TATCTGGTGCAGGTGCTGTACCGGGTGATCCCGGTGCTGTACGAATCGCTGCAGCAGGCG
CTGCGCGATACCTACGGCGAAGAACTGCCGCTGCCGCGCCTGCTGCGCTTCGGTACGTGG
GTGGGCGGCGACATGGACGGCAACCCGAACGTGGATGCCCACACCATCCGCACTACGCTG
GACGCGCAACGGCAGGCCGTGCTGGGTCGCTACCAGAAGGAACTGCTGCAGCTGGCCAGC
CTGCTCAGCCAGTCCACCGAGCGGGTGGGCGTGAGCGAGGCGCTGCAGGCGCGCGTGGCG
CACTACCAGCAGCTGCTGCCGCAGGTGCAGTCGCGCCCGCGCCATGCCGACATGCCGTAC
CGCCTGCTCAACGACCGCATGCGCGCACGCCTGCAGGCAACGCTGGACGATGGCGAGGGC
GCCTACGCCGGCCCGGACGAACTGATCGACGACCTGCAGCTGATCCTCGACAGCCTGCGC
GCCAACCGCGGCGAACATGCCGGTGGCTTCGCCGTGCAGCGCCTGCTGTGGCGGGTGAAG
ACCTTCGGCTTCCACCTGGCGCGGTTGGACGTGCGCCAGGAATCGAGCGTGCACGCGCGC
GCGCTGGCCACGGTGCTGGGCGGCGACGCAGCGTGGGACGGCCTGGATGCAGTGGGTCGC
GCGCGCCTGCTGGCGCCGCATGCCAGTGGTGACGCGCCGTTGCCGAAGGGCGACGACGAA
GGCAACCGGCGACTGGACGCCGTGTTCGCCGCGCTGGCCGATGCCCGTGCGCGGCATGGT
GGCGATGCACTGGGCAGCTACATCATCTCGATGGCACATGACCGCAGCGACGTGCTGGCG
GTGCTGGCGCTGGCGCGCCGTGGCGGCCTGGTGGAAGAGAACGGATCAGTACCGCTGGAT
ATCGCGCCGCTGTTCGAGACGGTGGAGGACCTCAAGCGCGGCACCGCGACCCTGCGTGAT
CTACTGGCCGACCCGATCTATCGCGCGCACCTGCAAGCACGCGATGACGTGCAGATGGTG
ATGCTGGGCTATTCGGACAGCAGCAAGGACGGTGGCATCGCCGCATCGCGCTGGGGCCTG
CAGCGTGCACAGGTGGAACTGCTGGAGGTGGCGGCCGAGGCCGGCATCCGCCTGACCTTC
TTCCATGGCCGTGGCGGCTCGATCAGCCGCGGTGGCGGCAAGACCACGCACGCGGTGGAC
GCATCGCCGCGCGGCAGCATCGATGGCCGCCTGCGGGTGACCGAGCAGGGCGAGGTGATC
CATCGCAAGTACGGCATCCGTGCGCTGGCCCTGCGCTCGCTGGAGCAGGCCACCGGTGCG
GTGCTGCGTGCCAGCCTGCGCCCGCGTGCCGCCGAGCCGCGCGAGGATGAGTGGCGACCG
GTGATGGACGCGGTGGCATCGGCCAGCAGCGAGGTGTATCGCGCGTTCGTTGGCCAGGCC
GGTTTCATGGACTACTTCCGCACCGCCACGCCGATCGACGTGATCGAACGCATGACGCTG
GGCTCGCGGCCATCGCGCCGGCTCGGCCAGGACGCCGCGCTGGGCAACCTGCGTGCGATT
CCCTGGGTGTTCGCCTGGAGCCAGGCGCGCGCGGTGATTCCCGGTTGGTACGGCGTGGGC
AGTGGCCTGCAGGCGGCGGTTGCTGCCGGCCACGAACAGACCCTGCGCGAGATGGCGCGG
GACTGGCCGTTCTTCCGCACCTTCCTGGACGACATCGCGATGGTGCTGTCCAAGGGCGAT
ATCACCATCGCCGAGCAGTTTTCGCTGTTGTCGGGTGAACTGCACGGGCACTTCTTCCCG
CAGGTGCAGCGCGAACTGGAACTCACCCGGCACTGGCTGCTGGCGCTGATGGACCAGCGG
ACGCTGCTCGACCACGATGCGCGGCTGGCGCTGTCGATCCGCCTGCGCAATCCCTACGTC
GATCCGATCAGCGTGCTGCAGGTGGACCTGTTGCAGCGCTGGCGGGCCAGCGGGCGCGAG
GATGACGGGTTGCTGCGCGCGCTGGTGGCCTGCGTGAACGGTGTTGCGCAGGGCGTGCAG
AACACCGGTTGATCCGCATCCGCCGGGCATGGCCCGGCGAATTCGCAATGGTAGTGCCGG
CCGCTGGCCGGCAACCTCATGATGTCCGGCAGCACGCGCGAGGTTGCCGGCCAGCCGCCG
GCACTACCTCATTCCTCCGGTGACGGCGGATTCGATGCCAGCAGTTCCAGATGGCGCTGT
TCCATTTCCTGGCGCAGCTGGCGGCGGATCTGCGCGGCGGCCTGGCGGCGCTTCTCGTCG
GACGTCGCCGGCTGCAGGGGCGGGACGGGCGTCGGCCGGCCTTCCTCATTCACGGCCACC
ATGGTGAAGAAGCAGCTGTTGGCGTGGCGCACGCTGCGCTTGAGGATGTCCTCGGCCACC
ACCTTGATGCCGATCTCCATCGACGAGGTGCCGGTATGGTTCACCGACGCCAGGAAGGTG
ACCAGCTCGCCCACCGCGATCGGCTGGCGGAACATCACCTGGTCCACCGACAGGGTGACC
ACGTAGCTGCCGGCGTAACGGCTGGCGCAGGCGTAGGCAACCTGGTCGAGCAGGCGCAGG
ATGGCGCCGCCGTGGACCTTGCCGGAGAAATTGGCCATCTCCGGCGACATCAGCACGGTC
ATGGACAGCTGGTGGGTTTTCAGTTCGGTCGACATGCGGCGATTGTATCGGCGTGGCGTA
GCTCTTGTAGAGCCGAGCCCATGCTCGGCTGCTCTTGTCGCAGGAAAAAGAAAGCCGAGC
ATGGGCTCGGCTCTACAGAAAGCAGAAGGGCCGCGTGAGCGGCCCTTCGTGTTTCTTACT
TCAGCTTCGCATCGGCGCGCAGGGCGGCGGCGCGGTCGGTCTTCTCCCAGGAGAAGGCCG
TGGCGTTGACGGTCTCGCCTTCGCCGTTGAGGTAGCTGAACTCCTTCGGCTTGCGGCCGA
AGTGGCCGTAGGCCGCGGTCTGCTGGTACATCGGGTGCACCAGGTCCAGCATCTTGATGA
TGCCGTACGGGCGCAGGTCGAAGTGCTTGCGGATCAGCTTCTCGATCTTGTCGTCGCTGA
TCTTGCCGGTGCCGAAGGTGGTGACCGAGATCGAGGTCGGCTCAGCCACGCCGATGGCGT
AGGAGACCTGCACTTCGCAACGGTCGGCCAGGCCGGCGGCCACCACGTTCTTGGCGACGT
AGCGGGCCGCGTAGGCTGCCGAACGGTCGACCTTGGACGGGTCCTTGCCGGAGAAGGCAC
CACCACCGTGACGGGCCCAGCCGCCGTAGGTGTCGACGATGATCTTGCGGCCGGTCAGGC
CGCAGTCGCCCACCGGGCCACCGATCTCGAACTTGCCGGTCGGGTTGATGTGGAACTTGG
TGCCCTTGTGCAGCCACTTGGCCGGCAGCACCGGCTTGATGATCTCTTCGCGGACGGCCT
CGATGAGGTCCTTCTGCTTGATGCCGGGGGCGTGCTGGGTCGACAGGACCACGGCGTCGA
TGGCCGAGACCACGCCGTTTTCATAGCGCAGGGTGACCTGGCTCTTGGCGTCCGGACGCA
GCCACGACAGCGGCGAGTTCTTCTTCTTGCGGATCTTGGCCTGCTGCTCGACCAGGCGGT
GCGACAGGTGGATCGCGGCCGGCATGTAGCTGTCGGTCTCGTTGGTGGCATAGCCGAACA
TCAGGCCCTGGTCGCCAGCGCCCATTTCTTCCGGCTTCTTGCGATCCACGCCCTGGGCGA
TGTGCGGCGACTGCTTGCCGATCAGGTTCAGCACGCCGCAGGTGGCGCCGTCGAAACCGA
CGTCGGAGCTGTCGTAGCCGATGTCCGTGATGACCTTGCGGGTCAGCGCTTCCAGGTCGA
TCCAGGCGCTGGTGGTGATTTCACCGGCCACGATGGCAACGCCGGTCTTGACCATGGTCT
CGCAGGCCACGCGGGCGCGCTGGTCCTGGGTCAGGATCGCGTCCAGCACCGCATCGGAGA
TCTGGTCGGCAACCTTGTCCGGATGGCCTTCGGAGACCGACTCGGAGGTGAAGAGATAGC
TGGACATCAGGCGTAATATCCCTTGATTCGGATGGAAAGATGGGCGCGCATGATACACGG
GGTGCGCCGCCTGTGCATTGTGAACCTGTGCCGGTTGCCGGTGGTTAAGCCCGCGTAGGC
CTGGAGGGGCCGTCCCTTGGGGATTGGGGCCCAGCGTTGAGGCCCAGTGTTCCACCAGCG
TGACAACAGACGGGACGGCTGCCGGCCCCGACCGCGCAGGCGGCGACCTCGCCGCGAAGG
CGGGCCGGCCGTCATCGTTCTGCCCCGAAACCGCCATCTGGCTGCCGCCTGCCGGGCGCA
GGCTGTCGGCCAATCCGGCCGCCGGGCATCAGTGGATCCGCCATGCAGGAACTCGAACAG
CGTCTCCAGCAACGTTTCCCCGATTGGTTCCATGGCCGTCGCGGCCAACTGGCGCGGCCG
CTGCTGCGCAGCGTCGGGCGCTGGTCGCGCCTGGACCAGATCGAAGCCTTCCTGCAGCGC
AGCTCAGGACTGCGCGGCTTCGGTTTCGTCGCCGCCGGCCTGGAATTCATCGGCGGCCAG
TACCAGGTGGATCCGGCCGCGCTGGCCAGGATCCCGGCCACCGGCCGCCTGCTGATCGTC
GCCAACCACCCCTCCGGGGCACTGGATGCCCTCGCACTGCTGGACGCGGTTGGCCGTATC
CGCCGCGACGTGCGGATCGTGGCCAACGATCTGCTGGGGGCGATCGCGCCGCTGCAGGAC
CTGCTGCTGCCGGTGCGCATCCTCGGCGGCAAGGCCCGGCGCGGCAGCCTGCATGCCGTG
GAGGAAGCGTTGAGCGCCGAGCAGTGCGTGATCGTGTTCCCGGCCGGCGAGGTCTCGCGG
CTGTCGCTGCGCGGCATCCGTGATGGCCGCTGGCAGCGCGGGTTCGTCCGCTTTGCCCGC
GCAGCCGGCGCGCCGGTGCTGCCGGTGCGGGTGGAAGCGCGCAACTCGGCGCTGTTCTAC
GGCGCCTCGACCCTGTTCAAGCCGGCCGGCACTGCGCTGCTGGCGCGCGAAATGTTCACC
CGCCGTGGCCGCCCGCTGCGGCTGAGCATCGGCGAGCCGATGCAGCTGGGCAAGGGCGGT
GACCCGGGCGCACAGCTGCTGGCGGTGCGCCGCGCGCTGTACGCGCTGGGCCGCAACGGC
GCGGCCGGCAATGCCGCTGCGTGCGCAGGCCCCGAGCCATTGGCGTCTCCGGTGCCGCCT
TCGCAGGTCGCCGCCGGCATTGCCGCGGCCACCCAGCTGGGCCAGACCGCCGATGGCAAG
CAGATCCTGTTGGCGACCTGTACCGCCGATTCACTGCTGCTGCTGGAACTGGGCCGCCTG
CGCGAGCTGACCTTCCGCCAGGTGGGCGAGGGCACCGGGCGCAGCCGCGACCTGGACGCC
TACGATCCGCAGTACGAGCACATCGTGATCTGGGACGCGGCGGCGCAGCGCATTGCCGGT
GCCTACCGCATCATGCGCGGCGCCCAGGCCCTGGCCCGGCACGGCCTGTCCGGGCTCTAC
AGCGCGTCGCTGTTCCGCTATTCCGACGATGCCATCACCCACATTGCCGAGGGCCTGGAG
CTGGGCCGCAGCTTCGTGGTGCCCGATTACTGGGGCAGCCGCAGCCTGGACTACCTGTGG
CAGGGCATCGGCGCCTACCTGCAGTGCCGGCCGGGCATCCGCTACCTGTTCGGCGCGGTC
TCGATCAGCGCAGCGCTGCCGCGCGATGCGCGCGAGCAGCTGGTGGCCTACTACCAGCGC
TACTACGGCGGAACCGCCGGGTTGGCCGAATCGAACCGCCCCTTCCAGTACTTCGCCGCA
CCGCCAAGTTTCGGCGAGCTGGATGCGGGTGCCGCGTTCGATGTGCTCAAGGCCAACCTG
GCCGCACTGGGTACCGGCGTGCCGACGCTGTACCGCCAGTACACCGATCTGTGCGAACCC
GGCGGCGCGCGCTTCCTCGCCTTCGGCGTGGACCCGGACTTCAGCGATTCGATCGACGGC
CTGATCGAAGTGGACCTGTGCGCGATCCGGCCGAACAAGCGCAAACGCTATCTGCGCGAC
GCGGGTGCGCCGGCATGAGCACGCTGGCGAACCTGTCGCCGCACCGGCGCGCAGTGTTCG
TCTCCGACGTGCACCTGGGCTCACGTCATTGCCACGCCACCGAACTGGCGCGGTTCCTCT
CGCAGCTGCGCTGCGAGCGGTTGTACCTGGTCGGCGACATCATCGACCTGTGGTGGATGG
CGCATCGCCGCGCCAACTGGCGGCAGTCGCACAGCGAAGTCATCCAGGCCCTGCACGCGC
TGCGCCGTGCAGGGACCGAGATCATCTACATTCCCGGCAACCACGATGCCTCGCTGCGCC
AGGTGTGCGGGCTGATGTTGCCGGCCATGCAGGTGCGCCGCCGTGCCATCCACGTGACCG
CCGATGGCCGCCGGCTGCTGGTCGCGCATGGCGACGACTACGACGGCGTGACCCATTTCG
GTGGCCTGCAGGAAAAGTTCGGCGACTGGCTGTACTACCGCATCCTGACCGGCAACCAGG
CGCTGAACGCGGTACGGCGCCGGCTTGGCATGCGCTACTGGTCGCTGTCGGAGTTCCTGA
AGAAGCGCAGCGGGGCCGCCGAACGCTACATCGAGCGCTTCGTGCAGGCCGGGCTGGACG
ACGTGCGCCGGCGCGGCCTGGATGGCATCGTCTGCGGCCACATCCACCGCGCGGCGCTGG
TCGAACGCGATGGCCTGGTCTACGCCAACGACGGCGACTGGGTGGAGAGCCTGACCGCAC
TGGCCGAGGACCATGATGGTGCGCTGCGCCTGCTCGACCACAACGGCCAGACCCTGGTGG
AACTGCCAGGCGCGCGGTTGTCGCAGGCGGCATAACGCGCGTCTGTCCTACTGTAGAGCC
GAGCCCAGGCTCGGCTGACGTGGCGCCGAACGAAGCGCAGCCGAGCATGGGCTCGGCTCT
ACATGCACCGCCCGCAAGCCGCTAGCATCGGCCCATGGACTCCCTGACCCAGATCGTGCT
CGGTGGCGCCGTCGCCGCTGCCATCGCCCCGCCCGGACATCGCCGCGCGGCCCTGCTCGC
TGGTGCCGCGCTTGGCACCCTGCCGGACCTCGACGCGCTGTGGCTCGGTTTCACCGCAGC
CGATCCGGTGGCGAACATGATCGAGCACCGCAGTTTCAGTCATTCGCTGCTGGTACTGCC
ATGGGTGGCGGCATTGATCTGGTGGCTGTTCAAGCGCTTCGGCAATGGCCGCGTCGCGCA
GTCACCGCTGCGCTGGTTCTGGGCGATCCAGCTGGCGCTGGTCACCCATCCGGTGCTGGA
TGCGTTCACCGTGTATGGCACCCAGTTGTGGTGGCCGCTGCGCCCGCATCCGACCATGGG
ATCCAGTGTCTTCATCATCGACCCGGGGTATACGGTGTGGCTTCTGCTGGGCTGCGTGCT
GGCCTGGTTCGGCCGCGCCCGGCCCTGGGCGGGCAAGGTGCTGGGCGTGGCCCTGCTGCT
CAGCAGTGGCTACCTGGGCTGGGGCCTGATCGCCAAGTCACAGGTCGACCGTGCCGCACA
GCAGAGCCTGGCCGCGATGGGCCTGGGCGATGCGCCGCGCTTCTCGGTACCGATGCCGTT
CAACACCCTGCTGTGGCGGGTGGTGGCGATGACGCCCAATGGCTACGTGGTGGGTGACCG
CTCGCTGGTGGCCGACCACGGGCCGATGCGGTTCGAAGGCCATGCGTCCAACGTACAGGC
CTTGCGCGAAGCGCAGGCCATCCCGGCGGTGCAGCAGCTGACGTGGTTCAACCGCGGTTT
CATGCGTGCGCAGGTGGTTGACGGCCGGTTGGTGCTGAGTGACCTGCGCATGGGGCTGGA
GCCGGACTACACCTTCAACTTCGTCGTGGCCGGGCAGGCCGACGGGCAGTGGCGGGCGAT
CGTTCCCGAGCAGGTGCGGGTGGATTACAGCAGTCCCGCCGCGCGTGCCGACGCCGGTCG
CCGCCTGGCGGCGATGTGGCAGCGGATCTGGCAGGAGCCGGCGGCGGCGCCGGGCGCGGC
CGACCACACCGCCGTGCATTGATCACTGGATCCACGCATGGCGTGGCTCTACGGCCCCGA
TCGGCAGCAGAACACCGGATCAATACACCGTGGCGCGGCCCTGGACGAACGAGTAGAAGA
ACACGGCGTTCGGGTCGTTCTGCACCAGGCGGAACTCGCGGCGCATGCCTTCCACGGTTT
CCTCGTCCACCGAGCCGGCCTGCAGCAGCTGGTCGGCGGCCGACAGCAGGAGCTGTTCCC
AGAACGCGATCATCGTCTTGCGACGCGCCGGTTCGCGGTTGTCCAGGTGGATGGTCTTGA
TCTCGGTGTGCACGTCGCGGAAGCCGCCGGCCAGCAGCAGGTTGCCCAGCTTTGCACCGA
CGAACGGGTCACCGCCATGGTCGTACTGGAAGTCGTTGAAGGCCATCCAGTAGCGCCAGA
TGTGCGGCGAGTACGGGTCGAGCAGGAACGAGGCATTCATCACTTCGGTGATGTAGACCG
GCGAACCCGGTGCCAGCACGCGGCGCACTTCGCTCAGCACCCGCGCCGGTGAAGGCACGT
GTTCCAGCACCCAGCACAGGAACGCCGAGTCGAAGCTGCGTGCCTCGAACGGCAGCTCGC
CGGCATCGGCCTGCTGCAGGGTGTATCGGTCGCTGCACCACGGCGTGCGCGCCAGGTTCT
CGCGCGCGGTGGCCAGCTGCGTTTCGCTCAGGTCCACGCCGGTCACGTGCAGCTCGGGGA
AGCGGCGCAGCAGGATCTCGGTCTGCGCACCGACGCCACTGCCGACTTCCAGCAGGCGCC
GCGCGCCGCTGTAGTCGATCTGGCCGAAGATGCTCGATTCCAGCAGCCGGGCCTGGGTCA
TCAGGCGCTGCTGTTCGGTGCCGGAAAATCCGTGCAGATAGGTCGGGGAGGAAATCGGCG
GGGTCATGGGGCGGGCTCTTGTAGCGTCGAGCGTGCTCGACGGCTCTGGAAATTCAGTCG
AGCAAGCTCGACTCGACGGCATGGCAGTACGCTCAGGCAGCAGATGACAACGCGGGTTCC
CCGGCGATCAGGCGGTCGAAGTATTCCGTGGTCAGCGCGATCTGGCCCTGCGGGTCTTCG
GCACGGTTGACCACCGCGCGGAACGCGGCGTTCTCCGGACGATCCTTGGCGTACCAGCCC
AGGTGCTTGCGCGCGATGCGCACGCCCTGCGGCTCGCCATAGAACGCATGCAGCGCGTGC
AGGTGGCCAAGCAGGATGTCGCGCACTTCCGCCAGCGACGGCGGTGGCAGTTCCTCGCCG
GTGGCCAGGTAGTGCGCCACTTCGCGGAAGATCCACGGCCGGCCCTGCGCCGAGCGACCG
ATCATCACCGCATCCACGCCGGTTTCCTTCAGGACGTAGGCGGCCTTCTGCGGCGAATCG
ATATCGCCGTTGGCGATCACCGGGATGCGCAGCGCAGCCTTGATCTCGCCGATGGTGGCG
TACTCGGCCTGGCCGGTGTAATGCTGGTCGCGGGTGCGGCCATGCACGGCCAGCGCGGCG
ATGCCGCTGGCCTCGGCGATGCGGGCGATCACCGGGCCATTGCGATGGTCGCAGTCCCAA
CCGGTGCGGATCTTCAGCGTGACCGGCACGTCCACTGCGTTGACCACGGCTTCGAGGATG
CGCGCCACCAGCTGCTCGTCGCGCATCAGCGCCGAGCCCGCCCAGGCGTTGCACACCTTC
TTGGCCGGGCAGCCCATGTTGATGTCGATGATCTGCGCGCCGTGGTCGACGTTGTAGCGC
GCGGCCTCGGCCAGCTGCTGCGGCTCGGTGCCGGCGATCTGCACGCTGATCGGGGCCGGC
TCGCCGTCATGGTCCATGCGGTGGATCGACTTTCGCGTGTTCCAGAAGCGCGGGTCGCTG
ATGGTCATTTCCGAGGCGGCCAGTCCCGCACCCAGCCGTTTGCACAGCAGGCGGAAGGGC
TTGTCGGTGACGCCGGCCATGGGTGCCAGCACGACGTTCGGGGCAATGGTGTACGGGCCG
ATCTGCATGCGCCCATTGTAGGGCGCGGGCGGCGGTACGGCCGTGCCGCGCGCGGTCCGG
TTCAGGCCGATCGGCACCGACCTCATGCCGTACCGGCATCAGCAGATGCTTGACGGTTGC
TTCCGCCGCCCCCACGGGCGGGCGATGGTGGGCGGCTACCCCAGGCCCTGCCAGGCCTGG
CGGGTACCCAGCGCGAAGGCCAGCCCCAAGCCCAGGCAGACCAGCGAGCTGACCGCCCAG
AAGCGCGTGCCGTTGTACCCCGGCCGGAACAGCGCCAGGCCGAAGCCCATCGCGGCACGC
AGCAACAGCAGCGCGGCGATGCCGGGCAGGACCAGGCGGCTGGCCGGCAGCGGCGAATGC
CAGCCCGCGGCGGCCAGTGCGTACAGGGTCCAGGCCACCAGCACGGCAGTGATGCCGGCG
GTCATCAGCGGTGGCCACCAGTGCCCCGCATGCGCCAGCCGGACCACGCGCTGGCCGGCA
CCGAAGTACCTGTACCACGCGGCGCCGAAGGCGATGCAGCCGATATGCAGCAGCGCCGCC
ACGGCACTGCCGGCGGCCGCGACCAGCAGCCAGGGGAATCCGTCCATGTCCTGCCCGTGC
GAGGAAGCTGCGCGGATGGTGGGCGAGGGGCAGGATGTGGGCAATGCGACAGGCGGTCGC
AGGGGCTGGGCAATGGGCAAAAGAATGGCCCGGGTGTCTGCACACCCGGGCCTTGTCATC
CACGCGTGGCGTGGAATTACCTGGCTTCAGCGTCGGCCGGGGTGAAGCGCGGCATCGCCG
CAGCGGCGCCTTCCTTCTCGGTCGAACGGCCGGCGAACTGGTTGGCGAAGCGCACGTGGC
GGGCGAACGGGGCGTCGGCCACCTGCGCCAGCGACGCGGCCAGCGCACCGTTGAAGGCGT
CACCGGCACCGGTGGTGTCGATCGCCTGCACCTGTTCGGCACCCACGCGGTAGTACGGCT
GGGTATCGCCGCGCAGGTTCTCGTCGGCATGCGACACGAACACGCCCACCGAACCCAGGG
TCACCACCACGGTGCCGTTGCCGACCAGCTTGCGGCACAGCGCGTGCAGGCTGGCGCCAT
CCAGCGCGGCGACGTCGTTGGCATCCACGCGCTCACCGACATGGCGGCCGAGCAGGGCAG
CGAACTCGGTTTCGTTCGGGGTGATCACATCGGCCAGCTTGAGCAGGCCGATGGTCGAGG
GCGCATCGGCCGGTGCGGTATTGAGTACGGTGGTGACACCGGCCTCGCGGGCCGTGGCCA
GCGCCGCTTCGATGGTCTGCACCGGCGATTCCAGCTGCACCAGCACCACCTTGGCGCGGG
TCAGCAGGGCCTGCTGCTGTTGCAGGAAATCGGTGCCCAGCGCGGCGTTGGCACCCGGGC
CGATCACGATGGTGTTGCGGCCACGCGCGTCCACGTAGATGCCCGCGGTGCCGGTCGGTT
CGCTGCTGGCCTCGGCGATCAGCGCGAAGCCATCCTGCGCAGCCAGTTCACGCGCGGTGG
CGCCACCGGCGTCATCGCCCAACGCGCACACGAAGTGCGTGTCGGCACCGGCGCGGCAGG
CCGCCACCGCCTGGTTGAAGCCCTTGCCCCCGGGGCCGGTGCTGTAGCGGCCGGCAATGG
TCGCACCCGGTGCCGGCAGCGACTCACACCGCCACACGTGATCGACATTGAAGGAACCGA
CGACAACGACACTGCTGCTCATAGGGAATCTTTTCTCAACCAAGGGTTCAACTGAAGTGC
GTCAGCACGCCGGCGATGGTCGCCGTCATGAAGGTGGCAATGGTACCGCCCAACACCGCG
CGCAGGCCGAACTTGGCCAGGTCGTGGCGACGTTCCGGGGCCAGGCCGCCGATGCCGCCG
ATCTGGATCGCGATCGAGCTGAAGTTGGCAAAGCCGCACAGCGCGTAGGTGGCGATCAGG
CGACCTTCCTCGGACAGGCTCACGCCGGCCACCTGGCCGTTCACGATCTGCGACAGTTCG
GTGTAGGCGACGAATTCGTTGATCACGACCTTCTGGCCGATCAGCGAACCGACGGTGGTG
GCATCAGCCCACGGGGTACCGATCACCCAGGCGATCGGGGCCAGCACGTAACCGAAGATG
GTCGACAGGTTGGTCGGCTTGCCGATGGCAGCGGCCAGGCCGGTCACCTCGCCGATCCAG
GTCAACGGGGCGTTCAGCAGCGCGATCAGGGCGATGAAGGCCAGCAGCATCGCGCCGATG
TTCAGCGCCAGCTTCAGGCCGTCACCGGCACCGGCAGCGGCCGCGTCGATGATGTTGCTG
GAGGTCTTTTCGACTTCCATCTTCACCGTGCCGCGGGTCAGCGGGGTGCCGGTTTCCGGA
ATCAGCAGCTTGGCCACGACCAGGGTGGCCGGTGCGGCCATGATGCTCGCTGCCAGCAGG
TGCTTGGCGTAGAAGGCCTGCTGCGCCGGGTCGCCACCGCCGAGCATGCCCACATAGGCC
GCCAGCACGCCGCCGGCGATGTGGGCCATGCCGCCGATCATCATGGTCAGCAGCTCGGAC
TGGGTCATCCTGGCGATGTACGGGCGCACGGTCAGCGGCGCCTCGGTCTGGCCGATGAAG
ACGCTGGCGCAGACGCTGGTGGTTTCCGCGCCGGACACGCGCATCACCTTGGTGATCGAC
CACGCCATCACGCGCACGATCGCCTGCATGACGTTGAGGTGGTACATCACCCCCATCAGC
GCCGAGAAGAAGATGATGGTCGGCAGCACCTGGAAGGCGAAGATGAAGCCGTAGTTCTTG
GTGTCCATCAACGAGCCGAAGATGAAGCCCGAGCCTTCGTTGACGAAGCTGAGAACCTTG
ACGAAGCCCTTGCCCAGCGCATCGAACACGTCGCGGCCGCCCGGCACCAGGATCACCAGC
GCCGCGAACGCGATCTGCAGGGTGATACCGGTGGCAACCAGCTTCCAGTCAACCGCACGC
TTGTTGTTGGAAAACAACCAGGTGATGCCGATCAGCACCGCCAACCCGAACAGGCCGAAG
CCGATCCTGCCCAAACCTTCGACCATGTGAGTGACTCCCCTGGGGCGTCGCGAAAAACGG
GAAGCCTAGTGCAGGGCAGGGGCCGGGGCAAGAAAAAGCAGCGTGCGCGCATCTATCGGT
ACCGATCAGGCCAGCAACGGCAAGGGCTTGCGGCCGGCGGCGGCAGGTAGAATGGGGCTC
GATCCCGGCCCGGATGCGGGCCCGCAGCAGGAGATTCGCATGCAATACCGTCGCCTGGGC
TCCACCGGCCTGCCGATTTCCGCCCTGTCCTTCGGCGCCTGGGTGACCTTCGGTGACCAG
ATCCCGCGCGACGAGGCCCGCAACCTGGTGGCCGCCGCCTGGGACCACGGCGTCAACTTC
TTCGACAACGCCGAGGGCTATGCCAACGGCCGCGCCGAACAGGTGATGGGCGATGTGATC
GCCGACCTGCGGCTGCCGCGCGACGGCATCTGCGTCTCCAGCAAGGTGTTCTTCGGCAGC
GCCAAGGACCCACGGCCGACCCAGCGCGGCCTGTCGCGCAAGCATGTGACCGACGCCTGC
CATGCGGCGCTCAAGCGCCTGCGGGTGGACTACCTGGACCTTTATTACTGCCATCGCCCG
GATCCGGACGCGCCGGTCGCCGAGACCGTGCATGCCATGGATACCCTGGTGCGGCAAGGC
AAGATCCTCTACTGGGGGACCTCGGAGTGGTCGGCGGTGCAGATCCAGCAGGCGCTGGAC
ATCGCCGAGGCGCGCAACCTGCAGGGCCCGTCGATGGAGCAGCCGCAGTACAACCTGCTG
CACCGCGAACGGGTCGAGGTCGAGTACGCGCCGCTGTATGCCGGTGCCGGCCTGGGCACC
ACCATCTTCTCGCCGCTGGCCTCGGGCCTGCTGAGTGGCAAGTACGACCAGGGCATTCCG
GCCGATGCGCGGCTGGGCCGCGAGGGCATGGAATGGCTGCAGGCGCTGGTGCTGGGTGAC
GACGCCGAGGCCCGCCTGGCCCAGGTGCGCCGCTTCAGCGAGGTGGCGCGTGCGCTGGGG
CAGGCGCCGGCCACGCTGGCCATCGCCTGGTGCCTGCGCAACCCGAACGTCTCCAGCGTG
ATCCTCGGTGCCAGCCGGGTCAGCCAGCTGCTGCAGAACCTGCAGGCGCTGGAGGTGCTG
GAGCAGGTCGACGCCGCCGGCTGGGCCGACGTCGAAGCCGCCTTCGCCTGAACCCGGGGG
CCGACCGGGCCTCGGGGGCCTCGGTAGAGTCGACTCTATACGGCTGGGTCGCCATTTGAT
TGACAGGATCTATCGAATTTGAGAATTCGATCATTAATCTCATCAATCAAATTGAGAATG
GTTGTTGATTGTCAACTGAGAATCATTATCATTTGACTCGTCCCTCGCACGAGTCCAGAT
GCTCATGAATGCTCAACCTGTACTGCTGCGCCCCGAAACGCTGACCCTCCGCGATCGTCC
GGTCCGTGTCGTTCCGCCGGAAGAGGTCATCGACAGCGAAGCCCTGCTCAAGGGCCGTCG
TGAAATCCTGATCCAGCACGGCGACCGCTTCTATCGCCTGCGGCACACCAGCAACGACAA
GCTGATCCTGACCAAGTAATCGCGGCCTGGTCGCCCGCCCCCCTCCCTCCTGCCGGCCGC
GCCGGCAGGGTGGGCGACCCGTCCGCTCCCGCTCTCTCCCCCTCGGTCTACCGCGTGCAC
CCTCCGGGTGTGCCGGTAACCGGGGGTTCCCCTGCCTGACCGAACGAACCCGATGACCCG
CCCTACCGCCCTTTGCCTTGCCGTCTGGATGGCCCTGCCGCTGTCCGCCCATGCTGCTGC
CGCGGCCACCGCCGCGCCCGATGCGCGCGAATTCGACCGTGTGCAGGTCACCGCCACCCG
CACCGAGCGGGCGGTGAGCGATGTGGCGGCCACCGTGGACGTCATCGACCGCGAGCAGAT
GGACCGGCACCTGGTGCAGGACATCAAGGATCTGCTGCGCTACGAGCCGGGCCTGTCGGT
CAACCGCAGCGCCGCGCGCTTCGGCCTTGGCAGCATCCGCATCCGTGGCCTGGACGGCAA
CCGCGTGCGCGTGCAGACCGACGGCATCGCCATGCCCACCAGCTTCAACATCGGCTCGTT
CTCCAACGCCAACCGCAACTTCACCGATCTGGATACGCTCAAGCGCGTGGAGATCGTGCG
CGGCCCGGCCAGCTCGCTGTACGGGTCCGACGCGCTCGGGGGGGTGGTCGCCTTCGTCAC
CAAGGATCCTGCCGACTACCTCAAGGATGGCAAGGACAGCTACGTCGGCCTGAAGTTCGG
CTACGACGGTGAGTGGAAGGGCCTGCTCGGCGGCGTGACCAGCGCGTTCGGCGGCGAACA
CTGGAGCGGCATGGTCAACATCAACCATCGCCAGGGCCAGGAAACCGGCAACAAGGGTGA
TGTACGCAGCCTCGACAACACCCGCACCGCGCCCAACCCGCAGGACCGCGATGGTCGCAG
TGGCCTGGCCAAGCTGGTCTATGCGCCGAGCGAGGACCAGCGCTTCCGGCTGACCGTGGA
AGGCAACGAAGACAACACCGATACCAACGTGCTGTCCTCGATCGACCGCACCACCACCAC
CGGCATGAAGGCGCGCGATACGCAGAACCGCACCCGCGTGTCGTTCGCCCATGAAATGGA
TGCGCTGGACAAGGGCTTCGCCGACAGCCTGCATTGGCAGCTGTATACCCAGCACAGCGA
AACCACCCAGATCACCGATGAGGACCGCGCCAACCGCAGCCGCCGGCACCGCGCGTTCAA
CTTCGACCAGCGCGTCTACGGCCTGCAGGCGCAGTTCAACAAGGCGTTCAGCACCGGCAG
CGTCGAACACGCGCTGACCTACGGTTTCGAGGGCGCGCATACCGAGATCCGCCAGAAGCG
CGACGGTTACCAGGTGCTGGCCAATGGCCAGACCAGCACCACCATCCTGCCCGACGCCTT
CCCGGTGCGCGATTTCCCGATCAGCAAGACGACCGAGCTGGGCCTGTACGCACAGGACGA
AATGCGCATGGCCAACGGCAAGCTGTCGCTGGTGCCGGGCGTGCGCGTGGACCGCTACGA
GCTGAAGCCGGAGGTGGACAGCATCTTCGCCGACGACAATCCCGGCGTTGCGGTGGCCAG
GCTGACCAAGACCAGCGTCTCGCCGAAGCTGGGCATGGTCTATCGCTTCACCGACGAATG
GTCGCTGTTTGCCGGCTATTCGCATGGCTTCCGCTCGCCGCCGTACAACGACGTCAACCT
GGGCTTCACCAACTTCGCCTTCGGCTACACCGCCATTCCCAATCCGGACCTGAAGCCGGA
AACCAGTGACGGCATGGAGCTGGGGCTGCGCTTCCTGTCGCCAGCGGCCTACGTCAGCCT
CAGCGGCTACTACAACGAGTACAAGGACTTCATCGAGTCGCAGTCGCTGGTCGGCACCAA
CGCCCAGGGCCTGATGGTGTTCCAGTCGCGCAACATCGCGGATGCGCGCATCTACGGTGC
CGAGATGAAGGCCGGCGTCGACTTCGGCCAGATCAGCCCGGCGTTGCAGGGCTGGGCCCT
GCGCAGCTCGGTGGCCTGGTCGCGCGGTGACAACAGGACCGAAGACACCCCGCTGGATTC
GGTCGACCCGCTGCGTGGCACCGTCGGCCTGATGTACGACACCGACACCTGGGGCGTCGA
ACTGGCCGGTACCTTCGTCAAGCGCAAGGACCGCGTCACCGCCGCCACGGTGTACCGCCC
GGCCGGCTACGGCGTGGCCGACCTGATGGCGCACTGGAACTTCGCCCCGGGCGCCACCTT
CAACGTCGGCGTGTTCAACCTGGGCGACAAGCGTTACATCGACTGGTCCAACGTGGGTTC
GACGCTGTCGCCGGGCAGCCGCGTGCTGGACCGCTATACCAGCCCGGGCCGCACCCTCTC
CGCCAGCCTTGCCGTTTCCTGGTGACCTCATGAGCCGAGCCTTGTCCGCACGCAGGAACG
ACGCCATCGCCGCGCAGGGCAGCGCGGCCTGGCCGACGCCGGCACAGCTGGCCACGCTCG
GCACCGTGTTGTGCCTGTACCGCGCCGACGGCAACGAGCTCGGTGGCTGGCGCCAGGCAG
TACGCGTGCATGCCTGCCAGGGCGTGGACAGCGAGGGCGTGCGCGAAAGCCTGTGCTTCC
TCGATGCCCGCGGCCGCTGCGTGTGGCGGCTGTACCTGTTGCCCGACAGCGATTTCCTGG
CCTGGGACCGGCTGGTCGCGGCGCTGCCGCCGGGCCCGGAGCATGACAGCGAGGGCAGTG
TCGGCGAACGCCTGTGGCGGCGCCTGGCCGGCCATCTCGGTGGCCAGCGCTGGCGACTGT
GCGCGCTGCGCCTGCATGCCGCCGACGACGGCCGCACCCTGGCTGCAAGCCTGTCGACGT
TGTCCTCGCTGGGCGCAGCCACCGCGCGTCGCATCGCGCGGCTGGAAGGTGCCGAAGGCG
AGCTGGCGATCGACGATTGCTGCTGCGCCGATGCTGCACGTCGCTCGGCGCCGCGGGTTC
CCGGCGACCTGCCGCTGATCCGGCTGTAACCCTTTCCCGATGGAACGCCTGTCGGCCACG
GACGGCCTCTCACTGCATCTGCAACCCCGAAGGAAGACCCCGATGAAGCTCCAGACAGCC
AGCGTCCTGCTGCTGCTCGCCACCAGCGGCGTGGCCAGCGCGCAGCCCTCCGGCATCGCC
CGCGACCACGACAGCATCCTTGCCATGCAGGGCGAGTACACCGTCGATTTCGCATTCGAC
GAGACCGTGCTGCTGAAGCCCGGCTACGAGCGCGCCCCGGCGATGCGCAGCGGCGGCAAC
GAACTGGTGATCGTGGTCGAGGACACGCCGAAGCGCATCGTGCTGCAGCACCTGCTGCTG
GACGAGAAGAGCGGCCACATCACCAAGCACTGGCGCCAGGACTGGGTCTACGAAGCACCG
AACCGTTTCGAGTTCAGCGCCGACCAGACCTGGCAGGTACGCCGCATTCCCGCGGCGGTG
AACCAGGGCGCCTGGACCCAGTGCGTGTACGAAGTGAGCGACGCACCGCGCTACTGCGGC
ACCGGCAAATGGACCTACACCAACAACGTGCCGAGCTGGACCAGCGACCTCAGCTGGCGC
CCGTTGCCGCGCCGTGAGTACACCAAGCGCAGCGACTACAACGCGCTGGCCGTCGTCAAC
CGCCACACGCTCACGCCCAATGGCTGGACCCACGAGCAGTTCAACACCAAGGTGCAGCGC
AACGCCGACGGCAGCCAGGTGGAGATCGCACGCGAGTTCGGCTTCAACGACTACGTGAAG
ACCACCGAGGTCGACTTCACCCCGGCGCGTGACTACTGGAAGGCCACTGCCGGCTACTGG
GCCAAGGTGCGCCAGCGTTGGGACGGCTTCCTCGGCCAGGCCCCGGGCGTGCACCTGAAG
ACCAAGATCGATGGCATGGCGATGATCATTCCGCTGTTCACCCAGGCCGAAGCGATCCAG
TCCGGCAAAAAGGTAAAGGACAAGCAGATCGACGAGGTGTTCGCCAAGTACGTGGAAAAG
GCGCCGAAGGAAGGCTGATCGCCGCGATGGAGAGAGGTGCCGGGGGTACCCGGCACCGCA
TTCACCGGCTGCCGGTGGGGGCCGGGCTTGCTCGGCACGCCATCCGGAGGCGCAACCGAT
TCAGGCCTCGCGCAGTGCCAATGCCGGCGGCGTATGCAGGATCGCCCGCGTACCCCACCA
GCCCGCCAGCAGGCTCAAGCCGATGCCGACCACGCCGCCGATCAGCAGGCCCGGCCACGG
CGGCAGCAAGGGCAGCTCGAACACCTTCTGCGACACCGCCACGCCGATCGCTGCGGCCGC
GCCCACCGCCAGCAACGCCGCCAGCGTGCCCAGCGCGCCGAACTCCACCAGCACCGCGCC
GCGCAGCTGGCGCCGGGTCGCGCCCAGCGTGCGCAGCACCGCGCTGTCGTAGCGGCGCTC
GCCGGCGGTGGCCTGCAGCGCCGCCAGCAGCACCAGCACGCCGGCCAGCAGGCTGAACAC
CATCACCAGCTGCACTGCCTGCGCCACGCGCTCCATCACATCGCGCACCTGCGAGATCAC
CGCGTCCACGTCCAGCAGCGACAGGTTCGGCTGCGCGCGCACCAGCTCGCCCAGCCCGGC
CGCGTTGCCGGACGGCAGATGGAAGGCCGACAGCAGGTTGTGCGGGGTATCGCCCACCGC
ATTGGGGTTCAACAGCACGAAGAAATTCGGGCGGAACGTGTTCCAGTCCGCCTTGCGGAT
GCTGGTGACGGTGAACTCGCGCTGCTGCTCGCCTACGGAAATCGTAATGCGATCACCCAG
GTGCGCGCCGTAGCGCCGCGCCCAGCCGGTTTCCACCGAGGCTTCCGCCGCGGTGCTGCC
GGCCTGCCAGAAGCGGCCCTCCAGCAGCGCATTGGCGGGTGGGAAGCTGCTGCGCCAGCT
GAAGTTCAGCGGCCGGTTCTCGTCGTCGTCCTCGCGCGGGCCGTTGTTCGCGCCGTTCCC
CTCGGCGGCGGCCTGGTCCACGCGCAGCGGCGGCTTGCCGTTGATCGCGATCAGGCGGCC
GGTCGCCATCGGCTCGATACTGGCGTCGCCGGCGCCCAGTCCACGCAATGCGGCCAGCAC
ACCGTCGCGTTGTTCGGGCTGGATGTTGATCAGGAAGTAGTTCGGCGTATCCGCAGGCAG
GCGCTCGCGCCACTGCTGCAGCAGGCCGGGTCCGGTCACCGCCAGCAGCAACAACGCGCA
CAGCGACAGCGACAACCCCACCAGCTGCATCACCGCCAGCAGCCGGCGCCGGGTCAGCGC
GGCCAGGCCCAACCGCCAGTTGCCATGCAGGCGGTGCTGCAGGCCGCGCAGCAGCTGCAG
AAGCACGAAGCCGACCGCACCGGCCGCCAGCGCCAGCGCGGCCAGGCCGCCCAGCACCCA
CAGCGCCAGTTTCAGATCGCCGGTGACCTGCACCGCCAGCAGCAGGCTGGCCGCCAGCGC
CGCCACATAGGCCAGCAGCGACGCCGGCGGCAGGGCGGCGAAGGAACGGTTGAGCACCCG
CATCGGCGGCACCCCGCGCAGGCGCAGCAGCGGTGGCAGGCCGAAGCCGAACAGCAGCAG
CAGGCCGATGCCGGCACCGGTCAGCGCCGGCATCGCTTCCGGCAGCGGCAGGCGCTGCGG
CACCAGGCTGCCCAGCACCTGCACCAGGCCTTCCTGCGCGGCCATGCCCAGGCCGATGCC
GAGCGCACAGGCTGGCACCGCCAGCATCAGCAGCTGCAGCGCCAGGCCCAGCAGGATGTC
GCGCTGGCGTGCGCCCAGGCAGCGCAGGATCGCCACCTGGTCGATGCGACGCAGGGCGAA
GCGGTTGGCCGCCAGCGCGGTGGCCACACCGGCCAGCAGCACCGCCAGCAGCGCGCTCAG
GCCGAGGAAGCGCCCGGCCAGATCGAACGCCTGGCGCACGCCGCGCTGGGTGTCGTCCAC
GCTCAGCAGGCGCAGGCCCTTCACCTGCGGCAGCAGCCACTGGCGCAGCGCCGCGATCGG
CTCCGCTGCGCCGGCGAACATCAGCCGGTAGTTGATACGGCTGCCCGGGCCGAGCAGGCC
CGTGCCCTCCACATCAGCGCGGTTGACCAGCAGGGTGGGCGAGAGTGTCAGCAGGTCGCC
ACCGCTGTCCGGCTCGGCCTCGATGATACCGGCGATGCGCAGCGTGCCGGCGCCGAACTC
GAGGTCATCGCCGGCCTTCAGCCCCAACCCCTGCAGCAGGCGTGGGTCGGCATAGGCCTG
GCCCTTGGGCGGCATGCCGGCATCGGCGATCAACGCACCGCCGGGCGTGGCCCGGACCCG
CAGCGTGCCGCGCAGTGGATAACCTGCCTGTACCGCCTTGATGCTGGCCATCTGGCTGGC
ATCGCCGTTGAACAGCACGCTGCCGAAGCTGGCGATGCGGGTATGCGCCAGGCCGCGCTG
TTGCGCCTCGTCGGCGAATGCCTGCGGCGGATCATCGCGCCCGGCGATGCCGAGGTCGCC
GCCGAGCATTTCCGCCGCGCTGCCGGTCAGCGCCAGGTTGACCCGGTTCACCAGCGTGCC
CACCGCAGTCATCACCGCCACGCCCAGCACCAGCGCGGCGAACACGGTCAGCAGGTCGCC
GGCCAGCGCCTCGCGGCGCAGCGCGCGCCACGCGTGGCGCAGCACGTTCATGCCTGTGCC
CCACGCTCGACCGGCAGCAGGCGGCCGTCATCGATGCGGTGGATGTACTGGCAACGCTGG
GCCAGGCGCAGGTCGTGGGTGACCAGGACCAGGGTGGTGCCGCTGCCGGCGTTGAGTTCG
AACAGCAGGTCGCTGATGTGCTGGCCGGTGGCGTGGTCCAGCGAGCCGGTCGGTTCGTCG
GCGAACAGGATGCGCGGGCGGGTGACGAAGGCACGTGCCAGCGCCACGCGCTGCTGCTCG
CCGCCGGACAGCTGGCGCGGGTAGTGGCGGGCGCGATGGGCCAGGCCGACCTGCGCCAGC
ACCTCGTCCACCCGCGCGCGGTCCTCGCGTCCGGCCAGTTCCAACGGCAGCGCGACATTC
TCGGCGGCAGTCAGCGCCGGCAGCAGATGAAAGCTCTGGAACACGAAGCCGACCGCGCGC
GCGCGCAGCTGGGCCCGTGCTTCTTCATCCAGGTCGCCCAGGTTCTGGCCCGCCAGCGCG
ACGTGGCCGCGGCTGGGCAGGTCCAGTCCGGCCAGCAGGCCGAGCAGGGTGGTCTTGCCG
GACCCCGAAGCGCCGACGATGGCCACACTGGTGCCTTCATGGACGGTCAGGGTGATGTTG
TCCAGTATGTGGACTTCACCCTCCGGGCCCTGCACGGACTTGCCGACCTGGTCGACGGCG
ATGGCGACGGGCGTGCTGCGGGGGGACAGGCTGTCGATGAGGAGACTCCAATGCGCAAGA
CGGGATGGAGCCGGCGAGCCGGCGCGATGATGGTGCTGCTGCTGGGATTGCTGCTGCCCG
GGCTGGCCGGAGCCAAAGACCCGGCAGGTACGGTGCTGGTGCTCGGCGACAGCCTCAGTG
CTGCCCACAATATCCCTGCCGACGCCGGCTGGGTCAGCCTGTTGCAGCAGCGGGTCAGGC
AACAGTCGAAAACACCGGCGCGCATCGTCAATGCCAGCATGAGCGGGGAAACCACGGCCG
GCGCGCTGACCCGCCTGCCGGGCCTGTTGGCGAAGGAAAAGCCGACGGTGGTGGTGATCG
CGCTGGGCGGCAACGACGCGCTGCGCGGGCTGACCCCGGCACAGGTGCAGGGCAACCTGG
AAAAGATGGTACAGGCCAGCCAGAAGGCCGGCGCCAGGGTGCTGCTGCTGGGCATCGACG
TGCCGCCCAACTATGGGCCCGCTTACCGCCAGCGCCTGGCGGCGGCCTACAAGGCGCTGG
CCACGCAGTACAAGGTGCCGCTGCTGCCGTTCCTGCTGGAGGGCGTGGCCCTGCAGCCGG
GCATGATGCAGGCCGATGGACTGCACCCCACGGCGCAGGCGCAATCGAGGGTGCTGGACA
ACGTCTGGCCACTCCTGCGGCCCCTGCTCTGAATGATTTACAACCCTCTTGACGGAACTT
CACATCGCGTCCACCGTCGATCCGGCATGTTTCACAAAGCTGAAGTTAGAGGGAATCACA
TGCGTCAGACGAAGGAGACCTCCGGCTTGGTGCTGGTGGTCGAAGACAACCGCAACATCT
CCGAGATGATCGGGGAATACCTGGAAGGTCGCGGCTTCGAAGTCGACTATGCACAGGACG
GCCTGGATGGCTACCGCCTTGCGGCGGAGAACAGCTATGACGTCGTGGTGCTCGACCTCA
TGTTGCCGCGCCTGGATGGCATCGAAGTATGCCGTCGCCTGCGCAACGATGCGCGCAAGT
CCACCCCGGTGCTGATGCTCACGGCACGCGACACGCTGGACGACAAGCTCACCGGCCTCG
GTTTCGGCGCCGATGACTACCTGACCAAGCCGTTCGCGATCCAGGAGCTGGAAGCCCGCC
TGCGCGCGCTGATCCGCCGCGAACGCCGCCAGGTGGGTTCGGAAGTGCTGAAGGTCGCCG
ACCTGGTGCTCGATCCGGTCAGCATGCGGGCCACCCGTGCCGGTACCGAACTGCAGCTGT
CGCCGATCGGCCTGCGCCTGCTGACCATCCTGATGCGCGAATCGCCGCGCGTGGTCACCC
GCCAGGAGATCGAACGCGAGATCTGGGGCAATGGCCTGCCGGATTCGGACACCCTGCGCA
GCCATCTGTACAACCTGCGCAAGATCATCGACAAGCCGTTCGACCGTCCGCTGCTGCACA
CCGTGCAGAGCGCCGGTTACCGCATTGCCGATATCGCCCAGCCGATGGCCTGATCGGGGC
CAGGCCGGTGCAGCATCAGGCCCGGCCGGGCAACGACCCCCGCACCGGGCACGGATGACC
GGCCGGCACTGCCGCCGGTCATCCTCCGTGCACGACTACGGCGCAGCGCGCTGCCTATAA
TCGCAGCGCTCTGACCGGGACCCCGCAATGCCGCACGGCCTGCCGCGCAAGATCCGTATC
GCCTTCATCCTGCAGGCAGTCCTGGCCAGCCTGGGCATCCTGCTCGGTGCCTGGCTGGTT
TCGCTGGTGATCAAGCACAGCCTGGTCGGCGCCGCCCTGCGCGAGGAAGCGGCCTATTAC
TGGACGCTGCACGAGGCCTCGCCGGTGCAGCCACCGCCCAACACCCAGAACATCCGCGGC
TACCTGCTGGAAAGCGGGCAGTCGGCGCTGTCGTTGCCGGCCAACCTGCGCAACCTGGAA
CCCGGTTTCCACGAGCTGCCCAGGGATGACCAGCTGGTACTGGTCGATGTGCGTCCGGCC
GGCCGCCTGTACCTGGTGTTCCTGCGTTCGCGTGCGGAGATGCTGGCGTTCTGGTTCGGC
ATCGTGCCGGTGCTGCTGACCCTGTTGGCGGTGTATGGCGCCAGCTGGGTCACCTACCGG
GCCTCCAAGCGCCTGGTGTCGCCGGTGAACTGGCTGGCACGGCGCGTCTCGCGCTGGGAC
CCGGGTCACCCGGAGGCGGCCGACCTGGAACCGAACAAGCTGCCCGCGGACATGCAGGGC
GAGACCCGGCAGCTGGCGGCCGCGCTGCATTCGCTGGCCAACCGGGTCAGCGCGCATGTG
GCGCGCGAGCGCAATTTCACCCGCGATGCGAGCCACGAGCTGCGCACGCCGTTGACCGTC
ATCCGTGTGGCCAGCGACATGGCCCTGGGCGATGAAACCCTGCAGCCGCGCCTGCGCCGC
AGCCTGCAGCGCATCCAGCGCGCCGGCCGTGACATGGAAGCGGTGATCGACGCGTTCCTG
ATCCTGGCCCGCGAGGCCGACGTCGAACCCCAGATCGAGCTGTTCGACGTCAACGACATC
GTCCGCTACGAGGTGGACAACGCCAACGAACTGCTGGGTACGCGTCTGGTGTCAGTGCAC
CTGCACAGCGAAGGCCCGGTGCAGCTGCACGCGCCGCCGCGGGTGCTGCAGGTGGTGGTC
AGCAACCTGGTGCGCAACGCCTGCAGCTACACCGACGAAGGGCGTATCGACGTGCACGTG
CTCAATGACCGGGTGGTGGTGCGCGACACCGGCATCGGCATGTCCGCCGAGGCGCTGTCG
CGCGCGTTTGAACCCTTCTACCGCGCCGAGCCGAGCCGCCCGCAGGGCACCGGCCTGGGC
CTGTCGATCGTGCGCCGGCTGTGCGACCGCTTCGGCTGGAAGGTCAGCCTGGCCAGCCAG
CCGGGCAAGGGCACCGAAGCCACGGTGGTCTTCCGGTAACGCGGCGACCTGCCGGGGTCG
GATCCCGTTGCGGCGCAACCGGCTCTGACCCCATCCCGCTGAAATGTCGGTAGATCCAGG
CCATGCGTGGATGGGGTGCGGTAGCGCCGGGCCATGCCCGACGTCCACAGTGCCTCAGTT
GCAGTTGACCTTCGGCGCCAGCGCCTTGGTCCAGATCGCATAGCCGGCCGGGGTCATGTG
CAGCATGTCCTCGCGGAACAGCGTCGCGTCCGGCTGTCCATCGGCGCCGAGCATCGGCGT
GTAGATGTCGGTGAAGCCGGTGTTGGGCAGCCTGGCCAGCGCAGCCTTGATCAGCGCGTT
GGCTTCCTTGATTGCCGGCAGCAGGTGCGCACGCGACGGGCTCGGCTTGATCGACAGGTA
CTCGACCCTGGTCTTCGGCAGGTCGCGGTGCACGCGCTGCACGAAGGCGACCACGTCATC
TCGCACCTGCATGGCGCTGCGGCCGCTGTTGAGGTCGTTGTCACCGGCGTAGAAGAACAC
CTTGCACGGCGCATACGGCACCACGATCTGGCCGGCATACCAGGTGCTGTCGCGCACTTC
CGAACCGCCGAAGCCGCGGTTGAACACCGGCTGGCCGGGGAAGTCGGTGGCCAGGCTCTC
CCAGAAGCGGATCGAGGAGCTGCCGATGAACTCGATGCCACCACGCGGCGGCGGGTTGGC
CTGGTCGGCGCTGGCGAAGCGGGCCATGTCGCCGGCCCAGGCCACATTGGAGACCTGTTC
GGGCACCTGCGGCGGCCTGGCCGGGCTCAGGGCCTGGGCAAGCGGTGCGGCAGTCAGCAG
GCCCAGCATCAGCAGGCAGGTACGGCGACGGGACATCAGGCGCTCCAGCAGGCAAGGGGA
GCTCCATCATAGAAGCACGGCCCAGCCCGGTGCTTGCCCCTGGCAGGCCGTTCAGCGGGC
CGGTGCGGGGTGCGGTTGGCGGCCTTGTGGCAAAATGGCGGCCATCTGCCTATTCCTGTG
CACCCATGATTTCCTGCCGTGCGTCTGAGCGGTCGCTGCGCCGCGCCCCTGTTGCTGGAT
GTTCCACCCGTGGCTGATCAGTTCGGCCACCTGCCCCGCGGCCCGCGCCGCATCTTCCAG
GCCGCCCGCTGGTCCTGGCAGGGCCTGCGCGCCGCCTGGCTGCACGAGTCCTCGTTCCGG
CTGGAGGTATACCTGCTGGTGATGCTGACTCCGGTCGCGATCTGGCTGGGCCAGACCCCG
GTCGAACGCGCGCTGCTGATCGGCTCGATGCTGCTGGTGCTGGCGATGGAGCTTGCCAAC
TCGGCCATCGAAGCGGTGATCGAACGCTACGGCAGCGAGATCCACGAGCTGGCTGGCCGC
GCCAAGGACATGGGCTCGGCAGCGGTGTTCGTGCTGATGATGAACGTGCTGCTGTGCTGG
GCGCTGGTCGTGGTTCCGCACGCGCTGGCCGGCAGCTACGGCTGAAACCCCATTCCCCCA
CTGCCTTGAAGAGTTTCCATGTCCTTTGAGTTCCTCGCCGACCCCAATGCCTGGGTGACC
CTGTTCACGCTCAGCGCGCTGGAAATCGTGCTCGGCATCGACAACCTGGTGTTCATTTCC
ATCGCGGTCAGCAAGCTGCCGGAAGAGCGTCGTCCGTTCGCACGCAAGCTGGGCATCGCG
GTGGCCTGCATCACCCGCATCGGCCTGCTGGTCTCGCTGGCCTACCTGGCGCACATGGCG
GCCAACCTGTTCACCGTGGCCGGCATGGGCATTTCCATCCGCGACCTGGTACTGATCGTT
GGTGGCCTGTTCCTGATCATCAAGGGCTGCATGGAGATCAAGGAACTGATCAGCGGTGGC
GAGGACGAAGACCCCAGCACCACCAAGGCCTCGGCCGTGTTCGGCTACGTGATCGCCCAG
ATCGCGGTGATCGACATCGTGTTCTCGCTCGACTCGGTGATCACCGCCGTGGGCATCGCC
GACCACATCCCGGTGATGGTGGCGGCCATCCTGCTGTCGGTGCTGGTGATGCTGCTGGCC
GCCAACCCGCTGGGCCGCTTCATCGACGCCAACCCGACCGTGAAGATGCTGGCCCTGGCC
TTCATCCTGATGATCGGTGCGGTGCTGATCCTGGACGGCCTGGACGTTCACGTGCCCAAG
CCCTACATCTACGCCGCGATGGGCTTCTCGGTGCTGGTGGAGTGGCTGAACCTGCTGATG
CGCCGCCGCGCCCGCGAACACAACGTGCCGGGCGCCGGCAACTGGTAAGCGCGCCATTGG
CACGTGTGTCACCCAGAACCCCCGGCCTGGCCGGGGGTTCTGCGTTGTGGGGCGCGGCTC
TACAACGAACGGCGCTGCGGTTTTTGCACTTGCGGCGGCGTTCCGGCCTCCACTTGTGAA
TCAGGATCAACAGTGTTTTCCCGGGCCGAGGCTTAATCCGGCGCAGCAAAGCGCGCAGGC
TACGCACTCCCGATTCCCGCCCCCCAGGAAACCCCCCATGAATTCCAGAGCCGCCTTGCT
GGCGCTTGCCGTTGGCGCCTTCGCCATTGGAACCACCGAATTTGCCCCGATGGGCCTGTT
GCCGGTCATCGCCGACGGCGTGGGCGTTGGGATCCCCACCGCCGGCATGCTGATCACCGC
CTACGCCGTGGGCGTGATGCTGGGCGCGCCGGTGATGACCCTGCTGATGGGCCGTTTCGG
CAAGCGCACCGCGCTGATGCTGCTGATGTCCATCTTCGTGGTCGGCAACCTGCTGTCCGC
GCTGGCGCCGAACTACGGGCTGCTGCTGCTGTCGCGCCTGGTCACCAGCCTCAACCACGG
CGCCTTCTTCGGCATCGGTGCGGTGGTCGCCGCCAGCCTGGTGCCGAAGGAAAAGCAGGC
TGCCGCCGTGGCCACCATGTTCATGGGCCTGACCATCGCCAACATCGGCGGCGTGCCGCT
GGCGACCTGGGTCGGCCAGCAGCTGGGCTGGCGCCTGTCCTTCGCCGGTACTGCGGCGCT
GGGCCTGATCGCAATCACCGCGCTGGGCTTCGCGCTGCCGGCATCTGCACCGGGGCCGCG
CCCGGACGTGCGCCGCGAACTGAAGGCGATCCTGCAGCCGCCGGTGCTGCTGGCGATGGC
CACCACCGTGCTCGGCGCCGGTGCCATGTTCACCCTCTATACCTACGTCGCACCGGTGCT
GACCGAATTGACCGGCGCCTCCAATACCTTCATCGCGATCTCGCTGGCGCTGATCGGCAT
CGGCTTCACCCTCGGCAACGGCATCGGTGGGCGCATGGCCGACTGGTCGCTGGATGGCGC
CACACGGATCCTGCTGGCCGTCCTGGCGGTGCTGATGTTCGTGCTGCCGCTGGCCTTCAT
GAGCCACGCCACCGCCGCCCTCGGTGTGCTGCTGTTCGGCGCGGCGACCTTCGCCCTCGT
ACCGCCGCTGCAGATCCGGGTGATGCAGGCGGCCAGCGAGGCGCCGGGCCTGGCGTCGTC
GATCAACGTCGGTGCGTTCAACCTGGGCAATGCGGTGGGTGCGGCGCTGGGCGGTGCGGT
GATCAGCTCGGGCCTGGGCTATGCCGCGATTCCGGTGGCCGGTGGCCTGCTGGCGGCATC
GGGCCTGCTGCTGGCGTGGCTGGGGCGTCCCCGCACCGCGGTGGCTGAGGCCTGCTGAGG
GGAGAGGGTTTACGGCAGGGCTTGCAGCCCTGCACCCGCCGAATCAACGTCAACGGCAAA
AGCCTGCATTCCGTGGGTTGGCGGGGTGGGTCCGGTTGAGGGGGACGCTGCAAGTACGTC
CATGTAAGCTCGGTCGCCGCATCCATGCGGCTCACGCCCCCTCAACCGGAC
>contig00019 len=63917 cov=32.5 corr=0 origname=NODE_19_length_63917_cov_32.483089_pilon sw=shovill-spades/1.0.4 date=20230425
GCGGGGGGGCCTGTCGCCGTTGCGGGCCGCCCGGGGCCCCCCACCCCCCTGGGGCCGGGG
GCGGCGGCCCCGCGCCCGCCACTACCGGATTTGTTGCGATGCCCGGTGATGCCGGCCACG
GGCACGGCATCACCGGATGGTCTTATTTCGCGTCGAACTTCACGATCGTGCTGATCGCGG
TGTCGTCCGGAATGGTCTTGGTATCGGCCCAGTCACCGCCGCCGACGCCGAAGTCCAGGC
GCTTGACCGTGGCCTTGCCGGTCAGTACCGGCTGGGTGCCCGGCTTCCAGGTGAAGGTCA
GGGTGACCGGCTTGCTGACGCCGCGCAGTTCCAGGGTGCCATCGGCGGCGAACTGGTCGT
TGCCCACGGCGCGGAAGCCCTTGGCGGTGTAACGCGCGGTGGCGAACTTGCCGACATTGA
AGAAGTCGGCGCCCTGCAGGGTCGAGTCACGGTCGCTGTTGCCGCTCCTGGCGCCTGCCA
GCGGAATCACCACATCCAGCGAACCGGCGGCCGGGTTGGCCGGGTCGAAGCTGAGCTTGG
TGGCGAAGCCCGGGAAGCTGCCGGTGAACACTTCGCCGTCGTACTTGCTGGCGAACACCA
GGATCGAGCCGGCACCGGGGGCCTGCGCATACTCCGCAGCGAGCGCCGGGGCGGTGGCCA
GCATGCCGGCCAGGGCGGCAGCCACGGCGGCCGGAGTGGTCAGTTTCAGGTTCATCGGTC
AGTCCTTCTGAGGGGAGGCGAGCCAGCCGCGCGGCAACATGCGGGACAGCGTTGCATCGC
GCTGGAACAGGTGGTGGTAGAAGGCAGCGCCGGCATGGGCCAGCACTACCGCGATCAACA
GCCAGAAGCCGTATTCGTGGAGGGCATGGGACACCGCGACGACCTGCGGGTCGGGGCCGC
TCAGCTTGGGCACGTCGACCAGGCCGAACCAACGGAACGGGCGCAGGCCACTGGCCGAAT
CGTACAGCCAGCCCGACAGCGGAATGGCAAACATCAGCACGTACAGCAGCACGTGGGTGG
CACTGGCGATGCGTTCCTGCCAGCTGGGCACGCCCGGCACCGGCTTCGGCGCACCGGCAT
ACAGGCGCCAGCCGAGACGGAACAGCACCAGCGCCAGCACGGTGATGCCGATCGACTTGT
GCGCGGTGTAGACCCAGAAGTACTTGGGCGTCTTGGGCAGTTCGCCCATGGTCAGGCCGA
CCACGCCCAGGGCGAGGATCAGCAGTGCGATCAACCAGTGCAGGAGCTGGCTGACACTTC
CCCACGCGGCGGGGGTGTTCTTGGCGGTCATGAAGGGTCCTTGGGGGCCGTCGTGTGGTC
GGAGTGTGGAACGGGAGCGGGAGTTCCCGGGGCGTCGCTGCGGTCGAGGGTGGCTTCGGC
CTCGATCCGCACCTGTACCGCATCACCGATGACCCCCGGCCAGGCGGTGATGCCGAACGC
GCGCCGGCTCAGCGTCGTGCTGGCGGAAAACCCGGCGGTGCGTCGGAATGGAGGGAGCGG
GTAGCGCTTGAGCGCGTTGAGGGTCACGTCCAGGGTGACTTCCTGGCTGACCCCGCGCAG
GGTCAGCGTGCCGATCACATGCGCACGCTTGGCGTCGATCGGTTCGACCCGGCTGGAGAC
GAAGCGTGCGCTGGGGAATCGCTCGCCATCGAGCAGGCTGCGGGCCAGCGTGGCCTGGTT
CCACTTGGCGTCGCCAAGGTCCAGACGCGACACCGGAATGTCCACTTCCAGGGTGGCGTC
GCGCCAGTTGTCGGGATCGAACAGCACGCGGCCCTCGCTGCCGGACACGGTGCCCATGGC
CTGCGAGTAGCCCGCGTGATCGATGGAGAACAGCACCCGCGTGTGCACCGGATCGAGGCG
ATAGGTGTCGGCGGCCGCCCAGGCAGGGGCGGTGGCAAGCAGCATCGGCAGCAGGGCCAG
GCAGGGACGCATCGATGGCGGGCTCCGGAAGGTGACGCTGTGATCATACGCACAGCCCCC
TGCCAACGTTGCGTGCATGGCTGCAACAGTTCGTGGTGGTGCCGCCGCTGGAAACAGCCT
GTTGCAGCCATGAACCCGGCCCTGTGTGACAATCGGCCCAGGACAGGGGGTTCAGGATGA
CGAGCGGCTGGCGCCGGTGGTGCCGTGGCATCGCAGGTATGGGACTGCTGCTGATGGCGA
TGGCCACGGCGGCTGCGACCCTGGACATGGCAGAAACACCGCGCCTGCGCCGCTTCGGTG
CCGCCGAAGGCTTGCCGTCACGCATGGTGGTGGCGCTGGCCGAGGATCGCCAGGGCCACA
TCTGGGCCGCCACCGATGGTGGACTCGCCCGTTATGACGGCAACAGCCTGCGGGTCTGGG
AGCACGATCCGGAACAGCCGGGCTCGCTGCCCGGCAACGAGATCGAGACCCTGCTGATCG
ATCCGCTGGACCGGGTCTGGGTGGGCATCAACGGCAAGGGCGTGGCCCGCCTGGATGCCG
ACCGCGAGCGCTTCCGGACCTTCGACACGGTCAATTCCACCTGCCAGGGGCAGTTCTGGG
CGCTGGCCTATGTCGACAACGCCTTGTGGATCGGGACCAACAACCATGGCGTCTGCCGGC
TTGGCGAGGACGGCAGCGTGCGCCTCTACACCCATGACCCGGCGCAGCCGGGGGGCCTGC
CCAGCAACAGCATCTTCACCAGCCTGGTCGATGCGCAGGGCCGCCTGTGGCTGGGCACCG
AAGCGGGCGTGGCGCGTTGGAACGGCAGCGGATTCGAGCCGGTGGCCGCGCGGGAACTGG
GCACGCTGAGCGTGCTCCGGTTGAGCCGGGATGCGGAGGGTTCGATCTGGGTCGGCAGCC
AGAACGATGGCCTGTACCGCATCGATGGGCAGGACCGGGTCAGTCGTCCGCGATGGGCCG
ACAGCGCCCAGCTGCGCTCGGCCCTGGTCCTGGCCGATCGCCAGGGGGGCTACTGGGCTG
GCACCTCCGATGGCCTGTTGCGGGGGGATGCGGCGGCGCTGCGCCGGCTGGAGGGCGACC
GCGGCAGCGGCTTCCTGACCGCGCACAGCGGTGTGCTCGATCTGCTGCAGGACCACGAGG
GCGGATTGTGGGTGGCGCTGCTGACCCAGGGCCTGGCCTATCTGCCACCGGACTGGCGGC
GCTTCTCGATCTGGAACCAGCTCGACGGCAAGCCGCTGGACAGCCAGTACCTGTTGAGCG
CGGCCAGCGATGGGAAGAACTACTACGTCGGCTCGGCGCGAGGGGTGTACCAGCTCGATG
CGCAGGGCACCCTGCGCCTGCTGGCCAGCGACCGGCAGCTCGGCAGCGGCGTGGTGTGGT
CGGTGCTGCCGCGCCCGGATGGGCGCCTGTGGCTGGGACGCGGCGGCCGCATCACCGTCT
ACGATCCGGCTACCGGCGCGCTGCGCGATCTGCGGATCGATGGCAGTGCCGACCTGCGCC
AGCGCATCGACCTGATGCGGCAGGCGCCTGATGGCACGGTGTGGGTGTCGGTGATGGGCC
TGGACCTGCAGCAGCGCGATGCAGAGGGCCGGCTGCTGCACCGCTATCCGCTGGAGCATT
TCCGCGGGACCGCCGATGCGCCGATCGAGCAGATCCGCTTCGACGCCCATGGCCGGCCCT
GGGTGATGGGTGACATGGGCATCTGGCGCGAGCAGGCTGGACGCTTCGAGGCAGTACCGG
GCGTTTCGCGCGGGCCCATCTACGACCTGGTGTGGATCGATCCGCAACAGTTGTGGCTGG
CGCGCCAAGGCGCGTTCGAGCGCTACCAGTGGGATGGCATGAGCCTGCGCCTGATCCAGC
GCATCGATGGCAGTGCAGGCGTGCCGCCGGTCACCATGGGCGGGCTGGCGCTGGCCGGCA
ACGGCCAGCTGTGGGCGACGACGCCGCGCGGCCTGCTGCGTTGGGACCCGAAAACGCGGC
GCCTGCAGCAGTTCAACGAGCGCGATGGACTGTCCGATGCGGAGTTCACCGGCCGGCCAC
CGGCAGTGAATGCAGATGGTCGCGTGCTGGCCGTCACCCAGACCGGGTTGGTTGCCTTCG
ATGTGAATGCCGACGACACGGTGCTGCCTTCTTCATCGCTGGTGATCGCCGAAGTGCGCG
TACGCCGCGACGACGCGCGCGGCTGGCAACCGTTGCCGCTCACCGGCACCCTGTTGCTGG
GACCGGATGACCGCGATCTGCAGATCGATGCGCGGCTGCTGTCCTATGCCAGCCCGCAGG
GCAACCGTTACCGCTTCCGCGTGCAGGGCTATGACCAGGACTGGGTGGAGCAGGGGGGCG
ATGGCCAGCGCACCCTGTCGCGGCTGCCGACCGGCAGCTACGTCATCGAGGTGCAGGCAG
CGACCGCCCGGGGCGCGTGGACGCCTTCGCAGCAGTTGCAGGTGAAGGTGCTGCCGCCGT
GGTGGCGCAGCGGCATGGCGATCTTCGGTTACATCCTGCTGGGGTCGCTGCTGCTGGTGG
TCCTGGTCTGGTCGGTCCGCGCGCGGCTGCGCCGTCGCCAGCAATGGCAGCTGACGGTGC
ACAAGCAGCAGCTGGCCGAGCAGGCCTCGCAGGCCAAGAGCCGTTTCCTGGCCACGCTGG
GCCACGAAGTACGCACGCCGATGACCGGCGTGCTGGGCATGAGCGAACTGCTGCTCGCGA
CTCCGCTGGATCCGGTGCAGCGTGGCTACGCGGGGTCGATCCAGCAGGCCGGCAGCCATC
TGCTGCGGCTGGTCAACGATGCGCTGGACCTGGCCCGCATCGAAGCCGGGCGGCTTGAGC
TGGATCTGCGTCCGTTCGACCTGGAGGAACTGCTCGACCAGGTGCAGGGCCTGATGCAGC
CGATGGCGCAGCAGCGCCAGCTGGAATTCCGGCGCGGTGAAAACCCGGCAGGGCCGGTCA
GTGTCAGCGGCGACGAGATGCGCGTGCGCCAGATCCTGCTGAACCTGCTCGGCAACGCCA
TCAAGTTCACCGAGCGCGGCCACGTCGGCCTGGCCGTGCGCCTGGAAGAGAAGGGCGGCC
TGTGTTTCGAAGTGCATGACAGTGGCCCGGGCATCAATGCCGAGCAGCAGCAGCGCCTGT
TCCATCGTTTTGAACAGGCCGACGGTCCGCGCACCGCGTCGCGCTACGGCGGCAGTGGCC
TGGGACTGGCGATCTGCCAGGAACTGGCGGTGGCGATGGGGGGGCGTATCGAAGTGGACA
GCCAGCCTGGCAAGGGTGCGCGGTTCCGCGTGCGCCTGCCCCTGCCCTGGACGCGCCAGG
CCGCCGGCACCGCGGGCGAGGTGGCGGCCCTGCCGGAACTGCCGCCGCTGCGCATCCTGC
TGGTCGAGGACGACGCCACGGTGGCCGAGGTCATCGCCGGCCTGCTGCGGGTGCGCGGGC
ATGAGGTGGTCCACGTGCTGCATGGCCTGGGCGCGCTGTCGGAGATCGCCACCGATGGTT
TCGACGTCGGCCTACTCGATCTCGATCTGCCCGCGCTGGACGGTACGGCCATCGCCCGCC
AGCTGCGCACCATGGGCTATGAACTGCCGCTGGTGGCAGTGACCGCCCGTTCCGATGCCT
ACGCCGAAACCCAGGTGCTGGCCGCCGGCTTCGATGGCTTCCTGCGCAAGCCGGTGACCG
GCGACCTGCTGGTGGCGGCCATCGCCCAGGCGCGTGCGAAACGGCAGGCAACTGCGTGAC
TGTGCCGGCGCCGGGCGTGAACGGCGCGACTTTCGGTTTACCATGCCGACGCCCGCAGCG
CGGGAATCATCAGGACCAGCGTGAGGAGGCAATCGGTGGTGTATCTGCGGGCGGCGATGC
TGCTGCTGGTCCTCCTGTGCGGCGCGTTGCCCGCTGCGGCACAGCCGGTGCCTCCGAGCC
CGCGGCAGGTGACGGTGTTCGATGGCCTGCCGTCCAATACCGTCAACCGCATGGCCGAGG
ACCGGTACGGCTACCTGTGGATCGCCACCAACGATGGCCTGGCCCGCTATGACGGCCGCA
CTTACCGCGTGTGGCGTTCCGAGGATGGACTGCGTGACAACCGCATCTGGACGGTGCTGG
TCGATGCCCGCAACCAGTTGTGGATAGGCACCGAGAGCGCTGGCCTGGTGCGCATGTCGG
CCGACCGCCGGCAGCTGCACTTCTACGACCGCAGCAGCCAGCCGTTGATGGGCACCAACA
CGGTCTGGAGCCTGTCCAGCACGCCTGATGGCTCGATCTGGTTCGGTACCCACGAAGGCG
GCCTGTACCGCCTGGACAGCCAGGACCGCCTGCAGCGCTTCCTGCCCGAGCCGAACAATC
CGCGCAGCCTGCCTTCGTCGTCGGTGCCCTACCTGGCCACGCTGGCCGATGGCAGCCTGT
GGATCGGCACCAAGCATGGCGTGGCACGCTGGACCGGGACCGACTTCGAGCGTGTCGGTA
CGGACATCATTCCCAGCCTGCTGATCAACGGGTTGACCGCCGAGCCCGATGGCAGCCTGT
GGATCAGCACGATGGCCGGGGCCACCGTGCGCCGCCCGGATGGCCGCTTCGAGGCACCAC
CGTGGAAGCTGCCGCCAGGCGAGCAGGTGCTGGGCATGATGCTGCGCGACGAGCAGGGCG
GGCATTGGCTGGATACGCGCACCGGGCTGGGACGTGCGGTCGACGGCCAGTACCAGACCG
TGCCGCTGTACAGCGCGATCGCACGCGGTCCGGTGCGGCCGAACTGGACCGGTGCCTATG
AGGACCGCGAAGGTGGCATCTGGCTGGCCAGCACCAATGCCGGGTTGTGGCACCTGCTGC
CACGCTGGTGGCAGTTCTCGGTGCTGTCGCGGCTGGAGGACGACCCCAGATCGCTGCGCA
ATGCGCTCGTGCTGGGCACCAGCCCGTCCAGCAATGGCGGTGTCTGGACCGTGGGCAGCC
ATGGCGCGCTGGACCGCTTCGATCCGAAGACCGGCAGGATCGAGCAGCACCGCACCTGGG
TCAACGGCATGCACTGGCTGACCTCGGTGCGCGAGGACCGGCGTGGCCAGGTCTGGATCG
GATCGACCGATGCACTGGTGCGCTACGACCCGCAACGGCGCGAACTGCGTCGTTGGGGCC
GTGATGCCGGTACCGATGCGGCGATGGAAGGGGTCATCGAAGCGATGATGACCTGCGACG
GCGACAGCCTCTGGTTGATGCTTCCCGCGGGCCTGCAGCAACGTGATCTCGACGGACGCC
TGCGGCGCCAGCTGGACAATGGCCAGCGCGGCCTGCAGCAGGGCCAGCTCAACCTCGATG
TGGAATGCGGTCCGCAGGACCATATCTGGCTGGCCAGCAGCCGTGGCCTGCTGCAGTGGC
TGCCGGAAAGCGAACGCTTCCAGCCGGTGCCGGGTGCGCCGGCAACGGCCATCCATGCGT
TGCATGTGGGCCGTGACGGCCAGGTCTGGTTGTCCGAGGACGGGCGCCTGTCGCGATACC
GCTGGAGCCAGGGGCGGCTGGAACGGCAGGCGGTGGTCGGTGCCGAACAGGGCTATCCGG
CGATCTCCGCCTCTGGCCTGGTGGTGGATGCGCAGGGCGTGGCCTGGGCGACCAGCGCAC
GCGGCCTGGTACGTGTCAGTGCCGATGGGCAGAGCGTGCGCCTGTACGGCGTGCACGACG
GCCTGCCAAGCCAGGAATTCCGCGAGCACACCCTGATCGCAGCGGCCGATGGCCACCTGG
TGGCCGGAACGGCAGCGGGCGCGGTGGTGTTCGACCCGGAGCAGGTACGGCCTTCGGTAC
GTCGCGCGCCACTGGTGATCGAGCGGGTGGAAGTGCGCCGCAACGAACAGGTGCTGGACA
TGACCCACGATGCGCCGTTGCAGATCGCCGATGGCGATCGCGACCTGCGCATCGTCGCGC
GATTGCTGTCCTTTGCCGACTCGGCGTCCAATACCTACCGTTATCGCCTGGCCGGCTACG
ACCCGGATTGGGTTGAAGTCGGTCCGGCGGGCGAGCGCCTGTTCTCGCGCCTGGCGCCGG
GCAGCTACCGGCTGGAAGTGCAGGCACGCTCGGCCGACCATGTGTGGTCGCGGGTGCAGA
GCCTGGAGTTCCGCGTGCAGCCGCCGTGGTGGCGCAGCCTGTCCGGCCTGCTGGTACTGG
CGTCGGTCGGGTTGCTGCTGACCAGCTGGTTCGCCTGGTTGTACCGACGCCGCCTGCAGC
GGCGCCACGCCTACCAGCTGGCGCTGCACAAGCAGGAACTGGCCGAGCAGGCCTCGGCGG
CCAAGACCCGCTTCCTGGCCAACCTTGGCCATGAGATCCGTACGCCGATGACCGGCGTGC
TGGGCATGAGCGAGCTGCTGCTGGCTTCGCCACTGGACCCGCAGCAGCGCGGCTACACGC
AGTCGATCCGGCATGCGGGCGAGCACCTGCTGCATCTGGTCAACGATGCGCTGGACCTGG
CGCGGATCGAGTCCGGGCGCCTGGAGCTGCAGTCGCAGTCGTTTGCGTTGAATGGCCTGC
TGCAGGATCTGGCGGCGCTGATGGGCCCGCTGGCTGCACAGAAGGGCCTGCGCTTCGTCC
TGGACAACCAGCTGCCGCCGGGCCTGCAGGCGACCGGTGATGCCATGCGCGTGCGGCAGA
TCCTGCTGAACCTGCTGTCGAACGCAGTGAAATTCACCAGCCGCGGCACCATCACCCTGC
ATGCACGTTGCGATGGCGAGCTGCGCGCGCTGCATTTCGAGGTACGTGATACCGGCCCGG
GCATCAGCCAGGAACAGCAGCAGCGCCTGTTCCGACGCTTCGAGCAGGCCGATGGTGCAC
GTACGGCAGCGCAGTACGGTGGCAGCGGCCTGGGCCTGGCGATCTGCCGCGAGCTGGCAC
AAGCGATGCAGGGGCGGATCCAGGTGGAGAGCCAGCTGGGCCGGGGCACCTGCTTCGGCG
TCACCCTGCCGTTGCCACTGGTGGTGGACGGTGACGCCGAGGTGTCCGCCGAGGGGCATC
GCGACGATGCGGCGAACATGCCACCGCTGCGGGTGCTGCTGGTCGAGGACGATGCCACCG
TGGCCGATGTGGTGCGGGGGTTGTTGAGCGCACGCGGCCACGAGGTGGTGCATGCCGGCC
ATGCGCTGGCGGCGCTGCGCGAGATCAGTGCCGGCGATTTCGACGTCGGCCTGCTGGATC
TGGACCTGCCCGGCCTGAGCGGCTTCGAACTGGCCCAGCACCTGCGTAACCAGGGCTACA
TGCTGCCGCTGCTGGCGGTGACCGCGCGGACTGATCCGGACCTTCAGCAGCAGGTGGAAG
CGGCCGGCATCGGCGGCTTCCTGCGCAAGCCGGTGACCGGTGAACTGCTGGTGGAAGCGA
TCGCCAGGGCAATGGGCAGGTAGGGTTTATTGCAGGGCTTGCAGTCCTGCACCTGCAGAA
TCAATGTCAACGTCAAAAGCCCGCCTTCGACAGTTTTCCGCGATCTGTCGGAGCTCGGGG
TCGGATCCCGTTGCTGCGCAACGGGCTCTGACCCCAATCTGGAATTCGATATCTGACAGA
TGTGTCGACCAAGGTCGACACCTACCAACAACCGCGCGTTCCAACAGTCGCCGTTACCCA
CAGCCGCGTGAACCTGTCAGAGGTGGGGCGGTGTGGGCTTGCAGGACCGTTGGCGCCATG
GATGGCGCCATCGAGCCCCCATGGGTGAGGGCGCTTTGTTTGCGAAGCACTGCTTCGCAA
GCGCCCGAACGCGCAGCCGCCGGCGGCTGGGCCGGACCGCGGAGCGGGGTTTACGGCGTG
TCCTGCAAGCCCGCACCGCCCCGCCAACTCACGGAATGCTCGCTGTTGCTGTTGCCGGCC
AGCGGCCGGCACTACCGCAGGTGCAGGGCCGCAGGCCCTGCCGAACCCCCTTCACTCCGC
GACGTGCTCCACCTGCCGCGGTTCGGGCTTGGTGTCGGGCAGCTGCCAGAAGATCATCGT
CGAGGTCAGCGTGATCGCGCCCACGCACAGGAACGTGGCATGCAGCGCGGCGGTGGCGCT
GTTGCTGTCCAGGTGGTTGCCGAACGCGGCCAGCAGGCTGCCGGCCGCAGCAGCACCAAA
GCCGGCGGCCAGCATCATCACCATCGACAGCAGGCTGTTGCCGGAACTGGCGAACTCACG
GTCCAGATCGCGCAGGGTCACGGTGTTCATCACGGTGAACTGCAGCGAATTGACCGCGCC
GAAGAACGCCAGCTGCAGCAGGCGCCAGGCCAGGTGCTGGCCGGGTGTCATCAGGATGAA
GCTGGCCATCGCCAGGCCGACCAGCACGGTGTTGACCATCAGCACGCGGCGGTAACCGAA
GCGCTCGACCAGCCTCACCGCCAGCTGCTTGGAGACCATGCCGGCGGCCGCTACCGGCAC
CATCATCAGGCCGGCATGCATCGGGCCCAGGCCGAGGCCGACCTGCAGCAGCAGCGGGAT
CAGCATCGGCATCGCGCTGCTGCCGATGCGCGAGAACAGGTTGCCGAGAATGCCGATGCG
GTAGCTGGGCACGCGGAACAGGGCCAGCGAGAACAACGGTGCGGTCGAGTTGGCGGCGTG
CAGCCAGTAGCCCACCAGCGCGGCCAGGCCAGCCACGGTCATCAGCATCACCAGTGCGTG
TGGCGTACCCAGGCCGGAGATGCCGTCCAGTGCCAGCGACAGCACCACCATCGCGAAGGC
CAGCATGACGTAGCCGCGCAGGTCGAAGCGGGTGCGGTGGCTGGCGTAATGGTCGGGCAT
GATCTTCATCGCGGCGATGAAACCGATCACGCCGATCGGCAGGTTGATCAGGAACACCCA
GTGCCATGAGGCGATCTCGACCAGCCAGCCGCCCAGCGTGGGGCCGATCAGCGGGCCGAC
CAGCGCGGGGATGGCGATGAAGCTCATCGCGCGCAGGAAATCCTCGCGGGGCACCGAGCG
CATCACCGCCAGCCGGCCGACCGGCAGCAGCATCGCACCGCCGATGCCCTGCAGCACGCG
CGCACCGACCAGCTGGTGCAGGTGCTGGGCCAGCGCGCAGGCCAGCGAGCCGAGGGTGAA
CAGGATGATCGCCACCAGGAAGGTGCGCCGGGTGCCGTAGCGGTCGGCGATCCAGCCCGA
GGCGGGAATGAAGGTGGCTACCGCCAGCGCATAGCTGAACACCACCGACTGCATCTGCAG
CGGGCTCTCGCCCAGGCTGGCCGCCATCGCCGGCAACGCCGTGTTGACGATGGTCGAGTC
CAGCATCTGCATGAAGATCGCCAGGGACACCAGCCACAGCAGGGGACGCTGGCGGTTGTA
GGTCGATGGCGATGTGGACATGGGGTGCGGCCGGTGCAGCGTGGGGGCCGCCATGATCGC
GCACTGCGGGTCACGGCGCGATCAAGGTCGCGCCGTACCTGCATGCGGAATGCTCAGCGT
TGGCTGTGCGCGTGCACTGCGTCGACCAGCACCTGTACATGTGCCGGGTCCATGTCCGGC
GACATGCCATGGCCGAGGTTGAACACATGGCCCTCGCGCGAGCCGCCGTTGCCGGCGGCA
TAGGTGTCGAGCACGCGCGCCGCGGCCGCGGCGATCGCATCCGGCGAGGCGTACAGCGTG
GTCGGGTCGAGGTTGCCCTGCAGGGCGACGCGGCCACCGGTGCGGCGCATCGCCTCGTCC
AGGTCCAGCGTCCAGTCCAGGCCGAGTGCATCGGCGCCGGTCTGCGACAGCGCTTCCAGG
TGCAGGCCGGTGCCCTTGCCGAACAGGATCAGCGGCGTGCGCTCGCTGCCTTCGCCGCGC
TCCAGCCCCTCGGCAATGCGCTGCAGGTAACGCAGCGAGAATTCGCGGTACATCGCCGGC
GACAGCACGCCGCCCCAGGTGTCGAACACCTGCAGCGCCTGCGCACCGGCGGCGCGCTGC
GCGCCGAGGTAGGCGATCACCGCGTCGGTGGTGACCTCCAGCAGGCGGTGCAGCGCCTGC
GGGTGGTTCAGTGCCATGGCCTTGATGCGCGCAAAGTCCTTGCTGCCACCGCCTTCCACC
ATGTAGCAGGCCAGTGTCCACGGGCTGCCGGAGAAGCCGATCAGCGGCACCTGGCCGTCC
AGCTCGCGGCGGATCAGCCGTACCGCATCCATCACGTAGCCCAGGTCCTGTTCCATGTCC
GGCACCGCCAGCCGGGCGATGGCGGCTTCGTCACGCACCGGGTGCCGGAACTTCGGGCCT
TCGCCTTCGACGAAGTACAGCTCCAGGCCCATCGCATCGGGAATGGTGAGGATGTCCGAG
AACAGGATGGCCGCATCCAGCGGGAAGCGGCGCAGCGGCTGCAGGGTGACTTCGCAGGCA
ATCTCCGGGGTCTTGGCCATGGCCAGGAAGCTGCCGGCCTTGGCCCGGGTCGCGCGGTAT
TCCGGCAGGTAGCGGCCGGCCTGGCGCATCAGCCAGACGGGGGTGCAGTCCACCGGTTCG
CGGCGCAGGGCGCGCAGCAGGCGATCGTTGCGGAGAGGGCTGGTCACGATGGGCATTCCT
TGGACGGGAGGAGCAGCGGCGTCAGTCGCCGTGCGAAAGGATCTGGAAGCCGCGATGCAG
TTCGGCATCACGGGCCTTCTCGAAGGCGTGGCGGGCGTCGTCGGCCTGCAGGAACAGCTC
GCGCCGCAGCTGCGAGCGGCTGCCGACACGGCCGCTCTCGCGCAGCAGCTCCCAGCCGCC
GAACAGGTCCGGCAGCAGGCTCAGGCGCAGGAAGCGCGGTGCCTGCGCACCGGCGTCGGG
ATGTTGCAGGTAAACGTGCATGGCGCCGATTGTATCGCCCCGGGGCGGCACGGACCTGTA
GAGCCGAGCCCACGCTCGGCTGCGCTTCATGCCGCAGCACAATCCGTCAGCGCCGGGCCA
TGCCCGGCGAACGCGGAAAGGTCAGCCCGCGCCCAGCACCTTCAGCACCGCCGCCTCATC
CACGTCCGGCACCACTTCGGCGCGGCCCATCCCGCGCCACAACACCAGGCGCAGGCGGCC
GGCCACGTTCTTCTTGTCCAGGCGCATGCGGCCGAGCAGGGCCTGCGGCTCCAGCCCGGC
CGGGATCGCCACCGGCAGGCCGAGGCGTTCCAGCAGGGCCTGCAGGCGCGCGCGGTCGGC
ATCGTCGGCCAGGCCCAGGTCGGTGGACAGCTTCGCCGCCAGCACCATGCCCACCGCCAC
CGCCTCGCCGTGGTTCAGCGCATCGCGGCCCGGGGCCGAATAGCCCTGTTCGGTCTCGAT
GGCGTGGCCGAAGGTGTGGCCGAGGTTGAGCAGGGCACGCTCGCCCTTTTCGAACGGGTC
GCGCTCGACGATGGCGGCCTTGTGCCGGCAGCTGCGCGCGATGGCCTCGGCCAGCACCGC
ATCCTCGCCGGCCAGCAGCGCATCGGCATGCTGCTGCAGCCACTCGAAGAACACGGCATC
ACCCAGCGCGCCGTACTTCACCACTTCGGCCAGGCCGGCACGCAGCTCGCGTGGCGGCAG
GGTGGCCAGCACGCGGGTATCGGCGATGACCGCACGCGGTGGATGGAAGGCACCGACCAG
GTTCTTGCCGGCCGGAATGTCGACTGCGGTCTTGCCGCCCACCGACGAATCGACCATTGC
CAGCAGGGTGGTCGGCAGCTGCACGCAGTCCACGCCGCGCATCCAGCAGGCGGCAGCGAA
ACCGGCGAGATCACCGACCACGCCGCCGCCGAGGGCGAAGACGCAGGCGTCGCGGGTGGC
GCCGAGCGCGGCCAGCGCTTCGATCGCGCGGCCGAACTCGGCCAGCGTCTTGGAGGCTTC
GCCCGCGGCCAGCACGTGCTCGCCGATGACCAGGTCGGGGCGAGCGGCCAGCAGCGTCTG
CTTCACCGGCGCCAGATAGCGCGGGGCGACTTCACTGTCGCTGAGCAGCAGCACATGACG
GCCGCGCACGTGCGAGGCCAGCGCGGTGCCATCGGCCTGGGCACCGGCGCCGATGGTGAT
GGAGTAGGGGCGGTCGCCGCCAACGGCGACCTGCAGCAGGGCGGGGGAGGTCATGCGGTC
AGGTCCTGGCGCTGCCATTGCGTGGCCAGCTTGACCACCAGTTGGGCGGTCGCATCGGCA
GCGGTATACGGGTCGGTGTCGAGGGTGAGGTCGGCCAGTTCGCGGTACAGCGGGTCGCGG
TGTGCGGCCAGATCGTGCAGCACCTGCTCGCGGTCCGGGCGCTGCAGCAGCGGCCGGCCC
TTGTCGCGGGCCAGGCGCTCGAGCTGTTCGGCCACGCTGACCCGCAGATAGACCACGAAG
CCGCGCCGGGCGATCAGTGCACGATTGTCCGGATCCAGCACGGCGCCGCCACCGGTGGAG
ACCAGCTGGCCATGGCCTTCCAGTACCCGCGCAAGCGCCTGGCGTTCATGGCTGCGGAAG
CCGGCTTCGCCGGAGTGCTCGAAGATGGTCGGAATGCTGGCGCCGGCGGCATCGACGATG
GCCTGGTCGACATCGACGAAGTCCAGCGTGAAACGCTCGGCCAGGCGGCGGCCGATGCAG
GTTTTGCCGGCGCCCATCGGGCCGATCAGGATCAGGTTCGGAGCAGGATTCATGCCTTCT
GATGCTAACACCTCCGTGCCCTGGCCTTTACGTTCTTCACGTCAGGGTGGGCGTTCCTGC
GGGGTCTCCCGCGCCAGACGGAGTACAGGCCATGACGGTCGCCAAGGTCATCGAAATCAC
TGCGTCCTCGCCGAAAAGCGTGGAAGACGCCGTGCGCAGCGGGCTGAAGAAGGTCTCCGA
GACGGTCAAGGGCATCCAGGGCGCCTGGGTGAACGAGACCAAGGTAGTCACCAATGGCAG
CGGCGAGATCACCGAATGGCGGGTCAACCTGCGGGTGACTTTCCTGGTGGAATAGGGGCG
CGTTCAGCGCACGTCCTGCACCTGTCGCTGGCCGTCCAGCACCACCACGTGGTCGGCCAG
GGCGGGCAGGGCGCTCAATGCCTGCCGGCTGACCCGCTCGTAGTACTGCACGAAGCGCTC
CAGCTGTGGCCGGCTCATGCCGTGCCGGCCCGGCTGCGCGGCCTGCAGGTTCTGCTCCTG
CTGCCAGCGCCAGCGTGGTACCACCGAGAAATCCGGCGGCTGCAGGAACCACAGGCGGTC
GCAGCGCTGCCACAACGCCGGGTAGTCACGGGCCAGCGCCTGGTTGCACCAGCGCCGCCA
GCGGCCATCGGCGTCGGCTTCGCGTTCCAGTGCGTTCAACGGGCTGTCCAGCGCGTCGTC
ATCCTGCGCGGGCGTGCCCAGGAACCAGCCTTCGAATACCAGCAGGTCCAGCGGTTGCTG
CAGCTGCGGCCAGTGTGCTTCGGGCAGGCGCTCGTCGGCCAGCTTGTCGAAGCGCGGCAT
TGCGAAGGGCTGGCGTGCGGCCACGGCGTTCAATACCGCATGGGCCAGCGGCAGGTCGTG
GGTGCCGGGCGGGCCGCGGGTGATCAGCAGTGGGTGCACCTGGCGGGCCAGCCGTTGGCG
CTGTGCGCGGGTCAGGTAGACATCATCGATCGACAGCGTGGCTGCGTTCAGGCCGCGTGC
CTGGGCACGGGCCACCACCTGCGCCGCCAGCGTCGATTTGCCGCTCCCCTGCAGGCCGCT
GATCGCCAATACTGGAACCGCTGCGCCGCTGCCCAGCGCATCATCCAGCGCCTGTTCGGC
CAATGTTTCGGGGAATCCTTTCACCTGGGGCATATACGCAGCAGCGGCCATGCAGCCACA
ATAGCCCAATCCGTGTGAGAAGAACGCAATCATGAGCGACCTGTACGCCGAAGCCCTGTC
CACGTTTGCCGGCCTGTTCGACGAGGCCAAACAGAGCCGCGAGGTCGAGCCGAACGCGAT
GACCGTGGCCACCGCCGATACGCAGGGTCGTCCCTCGGCGCGCACCGTGCTGCTGAAGGC
GTTCGATGAGCGCGGCTTTGTGTTCTACACCCATCTGGACAGCCACAAGGGCCGGGAGCT
GCAGGCCAATCCGCAGGCTGCACTGCTGTTCCTGTGGCGCAGCCTGCGCGAGGCCGGCAT
CCAGGTGCGCATCGAAGGCCGTGTCGAGCAGGTCGCCGATGCGGAAGCCGATGCCTATTT
CGCCAGCCGCCCGCGGATGAGCCAGATCGGCGCGTGGGCTTCGCAGCAGTCGAAGACGCT
GGCCACGCGCGAGGAATTCGATGCGCGCGTGGCCGAGGTCGAAGCCCGCTTCGAGGGCAA
GGACGTGCCGCGCCCGGAGGGCTGGAGCGGCCTGCGCGTGGTGCCTGACCGCATCGAGTT
CTGGTATGGCGCGCAGTTCCGCCTGCACGAGCGCTGGTGCTATGAAGCCGGCGCCGAAGG
GCGCTGGAGCAAGCGCCTGCTGTACCCGTAAGGCGGGGTGGTGCTGGGGCTGCTGTAGAG
CCGAGCCCATGCTCGGCTGATGTTCTCGCAGGAGCAGCCGAGCATGGGCTCGGCTCTACA
GCAACCTGCGTTTGTCGCGAACGGACTGGTCCGCTTCATGCACGAGCAGGTCGGCGACGG
GCACACTCGCTGCGATGCCCTCGATCTGCGGAGTTGCCGTGCCCTCCTGGCGTTGCCTGT
TTGCCGTGCCGCCACCACGCCGCGGCGTGGAAGCGTTGTTGTTGCTGCTCGCCCGCATCG
TCGCCGGTGTGATGTTCTGCGTGTCCGGCTGGAACAAGGTGTTCACCGACGCCGGGCGCG
AGCGCATGGTGCATACGCTGGTCGATGCCGGTATCCCATTCCCGGTGTTCAGTGCGCCGG
TACTCGGTGCGATCGAGTGGATTGCGGGTGGTCTGCTGGTGCTGGGCCTTTTGAGCCGCC
CCTCGGCCCTGCTGCTGGCGGCGATCTGCGTAGTGGCTGCGCTGACCGATGGCATCGCGC
GCATTCCTGCGGGACTGAGCGTGCCGGATTGGCTGAGCTGGTTCTTCTACCTGAGCGAAG
TGCCGCTGGGCGTGCTGCTGTTGTGGATTGCCGCAGTGGGTAGTGGACGGTTCGCCATCG
AAGCGCGCTGACGACACGCATCCTGTAGAGCCGAGCCCATGCTCGGCTGCTTCTGCGGGG
ACATCAGCCGGGCATGGGCTCGGCTTTACAGGTCCTCCGCGCGCAGCCAGCGCCACAGCG
TGGTGCGTGACACGCCCAGCGCCTGCGCCATGCCCTCACGATCATGCCGGTGTTCCCGCA
GCAGTGCTTCCAGCTTGGCCCGCGGCGGGCGCCTGCCGTTGCTTTCCACCGGCAACGCCG
CGACACCTTCATGCACCAGCTCGGGTGCCAGCTGCAGCAGCCGCGCCGTATCGATCAGCC
CTTCACCGGGCTGCCAGTGGATGCGCAGGCGATCGACCAGATTGCGCAGCTCGCGCACGT
TTCCCGGCCACTCGGCCGCGCACAGTAGCGCCAGCGCCGCCTCATCCAATGGCGCGTCGA
TGCCACGCAGCTGGCGGAAGAAATGCTGCACCAGCAACGGGATGTCACCGCGTCGGGCGC
GCAGCGAGGGCAGGGCAATCCGCAGCGCGGCCAGGCGATAATACAGGTCGCGGCGGAAGC
TGCCGGCTGCCGCGCGCTGCTCCAGCGACTGCAGGGTGGCGGCGACCACGCGCAGGTCCA
CCGGCGTCGGTTCGGTGGCACCCACGCGCAGCACTTCACGTTCCTCCAGCACCCGCAGCA
GGCGGGTCTGCAGCGGCAGCGGAAGTTCGCCGATTTCGTCCAGGAACAGGGTGCCGCCAT
CTGCAGCTTCCACCAGGCCAACGCGGCCGCCACGCCGTGCGCCGGTGAAGGCGCCATCGC
TGTAGCCAAACAGCTCCGCTTCCAGCAGCGATTCGCTGATCGCGCCACAGTTCAGCGCGA
CGAAGCGGCCACGGCGTCCGCTGGCGGCGTGCAGCTGGCGCGCCACCAGTTCCTTGCCGG
TGCCGGTTTCGCCGCTGACCAGTACGGTGCTGTCATGCGGGGCGTACAGCGCGATCTGCG
CGCGCACCTGCGCCATCGCGTCGCTGTCGCCGCGCAGTTCATGCGCATCGGCACGCGCTG
CCGTGCGCCGGCGCGGTGCAGCGCGGTTGCTGCCGGAACGTGCCAAGGTCTGGGTCAGTT
CCAACGCGTGCTCGAACGCCTGCCGTACCGAATCTGCCGAGTACAGCAACACGCCGGGCA
GGCCGGCCTGTTCGGCGTGGTCGATGGCCATGCCGGTGCCGACGATCACCTCGATGCCGT
TGGCGCGCAGGTCGGCGATGCAGTCGCGGGCGTCCTCGCGGGTGACGAAGCGGCGATGCT
CGATGTCCAGGCCGAAGCTCTGCTGGAAGTTGCTGAACACCGGTACGTCGCTGGCGTGGG
TGACCAGGCCGATGCGGCTGGCGATACGCCGTGCCCGGGCCAGCGCTTCCATCAGGTCGA
AGCCGTTGGCCTGGATCGGCACCAGCGGCAGCTCCAGCCGGCCGCGCAGCCAGGCCGCGT
TGGAGCCGCCGGCGATGACCACGTCGCAGTGCTCGCGACGCAGGCGTTGGCCGATCACCT
CCACCGCTTCTTCGAAGCCGAGGTTGATCTGTTCGATACGCGCGCGGCGGTCGAACTCGG
GGATCACGTCGCCGAGCAGGCCGGTCAGCCGCGAGACGCTGACCGTCCAGATCACCGGAC
GGCCGGGGTCGGCATCGGCATGGCGCAGGGGGGAGCGGGGCAGATACATGGCGGCGGGTT
CGGGGAGTGTGTTTCATGATACATCCGTTTCAATGTTTCATATGTTTCACTGCTGCGTGC
CGGTCATCCCCGTGAAATCAACCGCTTGCAGCTTGGCATGGTGCTTGCGCTTCCTTATCC
GTACTTCAACCTGGATCGTCGCATGACCCCTTCTGCCCCTTTCTCCGCTGGTGCCCGCTT
CCGTGAGGCGCTGGCTGCCGAATCGCCGCTGCAGGTGATCGGTGCGATCAACGCCAACCA
CGCCCTGCTGGCCAAGCGCGCCGGCTTCCGTGCCATTTACCTGTCCGGCGGCGGCGTTGC
CGCAGGCTCGCTGGGCCTGCCGGACCTGGGCATCAACACCCTGGAAGACGTGCTGGTGGA
CGTGCGCCGCATCACCGATGTCTGCGACCTGCCCTTGATGGTCGACATCGACACCGGCTT
CGGCCCGAGCGCGTTCAATATCGCGCGCACCGTGAAGTCGCTGATCAAGGCCGGCGCGGC
CGCCTGCCACATCGAGGACCAGGTCGGTGCCAAGCGTTGCGGCCATCGTCCGGGCAAGGA
GATCGTCTCGCAGGGTGAAATGGTCGACCGTGTGAAGGCCGCTGCCGATGCCAAGACCGA
TCCGGACTTCTTCCTGATCGCGCGCACCGACGCCATCCAGGTGGACGGCGTGGACAAGGC
GATCGAGCGCGCCATCGCCTGTGTCGAGGCCGGTGCCGACGGCATCTTCGCCGAGGCCGC
CTACGATCTGGATACCTACCGCCGCTTCGTCGACGCGGTGAAGGTGCCGGTGCTGGCCAA
CATCACCGAATTCGGCGCCACCCCGCTGTTCAGCCGCGATGAACTGGCCTCGGCCGGCGT
CGCCATCCAGCTGTTCCCGCTGTCGGCGTTCCGTGCCGCCAACAAGGCCGCCGAGAACGT
CTACCAGGCGGTGCGCCGCGATGGCCACCAGCGCAACGTGGTGGAAACCATGCAGACCCG
CGAGGAACTCTACGACCGCATCGGCTATCACGCCTTCGAGCAGCAGCTCGATGCGCTGTT
CGCCGCCAAGAAATAAGCAGTACCCTGCACCATCAAGTTTCGGAGGGAAACATGAACGAT
ACGACCGCAACCCCGACCTTCAAGCCGAAGAAGTCCGTCGCCCTGTCCGGCACCGCGGCC
GGCAACACCGCGCTGTGCAGCGTGGGCCGCAGCGGCAACGACCTGCACTACCGCGGCTAT
GACATCCTGGACCTGGCCAACACCAGCGAGTTCGAGGAAATCGCCTACCTGCTGGTGCAC
GGCAAGCTGCCGACCCGCGCCGAGCTGGTTTCGTACAAGGCCAAGCTGAAGTCGCTGCGT
GGGATCCCCGCCGCGGTGAAGGCCGCGCTGGAAGAGCTGCCGCCGTCGGCGCACCCGATG
GACGTGATGCGCACCGGCGTGTCCGTGCTCGGCTGCGTGGCACCGGAGAAGGACGACCAC
AACCACCCGGGCGCGCGCGACATCGCCGACAAGCTGATGGCCTGCCTCGGTTCGATGCTG
CTGTACTGGTACCACTGGAGCCACAACGGCCGCGCCATCGATGTGGAAACCGACGATGAT
TCGATCGGCGGCCACTTCCTGCACCTGCTGCATGGCGAAAAGCCGCAGGATTCGTGGGTG
AAGGCGATGCACACCTCGCTGATCCTGTACGCCGAGCACGAGTTCAACGCCTCGACCTTC
ACCTGCCGTGTCATCGCCGGTACCGGCAGCGACATGTACAGCGCGATCTGCGGTGGCATC
GGTGCGCTGCGTGGCCCGAAACATGGCGGCGCCAACGAAGTGGCGTTCGAAGTGCAGAAG
CGCTATGACAATCCGGATGAAGCCGAGGAGGACATCAAGGCGCGCGTCGAGCGCAAGGAA
GTGGTGATCGGTTTCGGCCACCCGGTCTATACCGTCTCCGATCCGCGCAACAAGGTGATC
AAGGACGTGGCCCGCGAGCTGTCCGAGGAACAGTCGAGCATGAAGATGTACGACATCGCC
GAGCGCCTGGAATCGGTGATGTGGGACATCAAGAAGATGTTCCCGAACCTGGACTGGTTC
AGTGCGGTCAGCTACCACATGATGGGCGTGCCGACCGCGATGTTCACCCCGCTGTTCGTG
ATCGCGCGCACCGCCGGCTGGAGCGCGCACATCATCGAGCAGCGCATCGACGGCAAGATC
ATCCGCCCGAGCGCCAATTACATCGGTCCGGAAGACCGCGACTTCGTCGCCATCGACAAG
CGCGTCTGATCCCCCTGCTGTCCCCATCCGGCCGGCCGCATGCCGGCCGGGTGCTTTCGC
CGCCGCACCGCCGGCACCCGGCCCGCCCCAAGCACTCCGCCAGCCCATGAATACCGATTA
CCGCAAGAACCTCCCCGGCAGCGCGCTGGACTATTTCGACGCGCGCGCCGCTGTCGATGC
GATCCAGCCCGGCGCCTATGCCACCCTGCCGTACACCTCGCGCGTGCTGGCCGAGAACCT
GGTGCGCCGCTGCAATCCGGCCACGCTCGGCGATTCGCTGAAGCAGCTGATCGAGCGCCG
TCGCGACCTCGACTTCCCGTGGTTCCCGGCACGCGTGGTGTGCCACGACATCCTCGGCCA
GACCGCGCTGGTGGACCTGGCCGGCCTGCGTGATGCGATCGCCGACAAGGGCGGCGACCC
GGCCAAGGTCAATCCGGTGGTGCCGGTGCAGTTGATCGTCGATCACTCGCTGGCGGTGGA
ATGCGGTGGCTACGATCCGCAGGCGTTCGAGAAGAACCGCGCCATCGAGGATCGCCGCAA
CGAAGACCGTTTCCACTTCATCGACTGGACCAAGCAGGCGTTCCAGAACGTGGACGTGAT
TCCGCCGGGCAACGGCATCATGCACCAGATCAACCTGGAGAAGATGTCGCCGGTGATCTA
CGTGCAGGACGGCGTAGCCTTCCCGGATACCTGCGTGGGCACCGACAGCCACACCCCGCA
CGTGGACGCGCTGGGCGTGATCGCGATTGGTGTTGGCGGCCTGGAAGCGGAGAACGTGAT
GCTGGGCCGCGCGTCGTGGATGCGCCTGCCGGATATCATCGGCGTCGAGCTGACCGGCAG
GCCGCAGCCGGGCATCACCGCCACCGACGTGGTGCTGGCACTGACCGAGTTCCTGCGCAA
GGAACGCGTGGTGGGTGCGTATCTTGAATTCTTCGGCGAGGGGGCGTCGGCACTGACCAT
CGGTGACCGCGCCACCATCTCCAACATGTGCCCCGAATACGGCGCCACCGCCGCGATGTT
CTATATCGACGGGCAGACCATCGATTACCTGCGCCTGACCGGCCGCGAGGAATTGCAGGT
GGCGCTGGTGGAGAACTATGCGCGCACCACCGGCCTGTGGGCCGATGACCTGGCCACCGC
GCAGTACGAGCGCGTGCTGCGCTTCGACTTGTCCAGCGTGGTGCGCAACATGGCTGGCCC
GTCCAACCCGCACAAGCGCGTGGCCACCGCCGAGCTGGCCGAGCGCGGCATCGCCGACGA
AGCCAAGCTGGCAGCGGGCAGGGCCGAGCAGGCGCAGGGCCTGATGCCCGATGGCGCGGT
GATCATCGCCGCCATCACCAGCTGCACCAACACCTCCAACCCGCGCAACGTGATCGCTGC
CGCACTGCTGGCGCGCAAGGCCAACGAACGTGGCCTGCTGCGCAAGCCGTGGGTGAAGTC
GTCGCTGGCGCCGGGCTCGAAGGCGGTGCAGCTGTACCTGGAAGAATCCGGCCTGCTGCC
GGACCTGGAAAAGCTCGGCTTCGGCATCGTCGCCTTCGCCTGCACCACCTGCAACGGCAT
GAGCGGCGCGCTGGATCCGGCCATCCAGCAGGAGATCATCGATCGCGACCTGTACGCCAC
GGCCGTGCTGTCGGGCAACCGCAACTTCGATGGCCGCATCCACCCGTATGCGAAGCAGGC
CTTCCTGGCGTCGCCGCCGCTGGTGATCGCCTATGCCATCGCCGGCACCGTGCGCTTCGA
CATCGAGAAGGACGTGCTGGGCGTGGATGCCGAGGGCAACGAGGTGCGCCTGAAGGACAT
CTGGCCGAGCGATGCCGAGATCGACGCGGTGGTGAAGGCCTCGGTGAAGCCCGAGCAGTT
CCGCCGCGTCTACAACCCGATGTTCAACGTGCGCGTGGAGCATGGCGCGGCGGTCAGCCC
GCTGTACGACTGGCGCCCGCAGAGCACCTACATCCGCCGTCCGCCGTACTGGGAGGGCGC
ACTGGCCGGTGAGCGCACACTGTCGGGCATGCGTGCGCTGGCGGTGCTGCCGGACAACAT
CACCACCGACCACCTGTCGCCGTCCAACGCGATCCTGGCGTCCAGTGCCGCCGGCGAATA
CCTGGCGAAGATGGGCCTGCCGGAAGAGGACTTCAATTCCTACGCCACCCACCGCGGTGA
CCACCTGACCGCACAGCGCGCCACCTTCGCCAACCCGAAGCTGTTCAATGAAATGGTGCG
CAACGACGATGGCAGCGTGAAGCAGGGTTCGCTGGCGCGCGTGGAGCCGGAAGGCAAGGT
GATGCGCATGTGGGAAGCGATCGAGACCTACATGGACCGCAAGCAGCCGCTGATCATCAT
CGCCGGTGCCGACTATGGCCAGGGCAGCTCGCGTGACTGGGCCGCCAAGGGCGTGCGCCT
GGCCGGTGTGGAAGCGATCGTGGCCGAAGGCTTCGAACGCATCCACCGCACCAACCTGAT
CGGCATGGGCGTGCTGCCGCTGGAGTTCAAGCCGGGCACCACCCGCCTGACCCTGGGCAT
CGACGGTACCGAGACCTTCGACGTGATCGGCGAGCGCACCCCGCGCGCCGACCTGACCCT
GGTCATCCACCGCCGTGACGGCCAGGACGTGATCGTGCCAGTGACCTGCCGCCTGGACAG
CGACGAGGAAGTGGCGATCTACGAAGCCGGTGGCGTGCTGCAGCGTTTCGCCCAGGACTT
CCTGGAAGGGGCCAAGGTGGCGTGATACCGGCCTGAATGCCTGCCCCCGGAGGCCGGGGG
CGGGCTTGTCCGACACCAGGGCGGGGCGCAGACTAACTTGGCAAAAACTGCCAAAGGAGA
GTTTCATGGCCACCATGAACATTTCGCTGACCGACCCGCTCAAGCAGTTCGTGGACGAGG
AAGTGCGTGAAGGCGGCTACTCCAGTACGTCGGACTACGTGCGTGACCTGATCCGCCAGC
GCCAGCGCAGCAAGGCCGAAGAGCTGCTCAAGCAGTTGATAGCCGAGGGGCTGGCTTCTG
GTCCAGGCGTCGCGGTGACGGCCGACACATTCGAGCGCATGCGTCGCGAACTGACCGAAA
GGATGGAGCGTGAAGGCGATTGAATGGCGGCCAAGGGCCGAAGCCGACGCAGCCGATGCC
GCGCTGTGGTTTGCACGGCAAGGTGGGCTGGTACTGGGTCGGCGCTTTCTCGCCGAGTTG
GAGGCCACGCTTCAACGCATCGCGGTGTTTCCAGGCTCGGATTCCACCCGGCACGCCGAC
CTCGCAGCACAGCTGCCGGTGCCGTTGCGGTTCATGCTGGTTCCGGGCTTCGAACGCTAC
CTCGTCTATTACCTCGATCTACCGGACCGCGTGGACATCATGCGTGTGTGGTGCGTTGAT
CGTGGTCTTGACGCACTGATGCAAGACATTTCCTGAAATTCAAACGCGTGGATTCGACGA
TGACCTTCCTCCCGCAACTCCGTATTCCCGCCACCTACATGCGCGGCGGCACCAGCAAGG
GCGTGTTCTTCCGCCTGCAGGACCTGCCCGAAGCCGCTCAGGTGCCGGGCGCCGCGCGCG
ATGCGCTGCTGATGCGCGTGATCGGCTCGCCCGATCCGTATGGCAAGCAGACCGACGGCA
TGGGCGGTGCCACCTCCAGCACCAGCAAGTGCGTGATCATCTCCACCGCCTCGGTGCCGG
ACCACGATGTGGACTACCTGTACGGCCAGGTCTCGATCGACACCGCCTTCGTCGATTGGA
GCGGCAACTGCGGCAACCTCAGTACGGCAGTGGGTCCGTTCGCGATCGCCAATGGGCTGA
TCGATCCGGCCCGGGTGCCGCGCGATGGCCTGTGCACCGTGCGCATCTGGCAGGCCAACA
TCGGCAAGACCATCATCGCCCACGTGCCGATGCGCGATGGCGAAGTGCAGGAGATCGGCG
ATTTCGAGCTGGATGGCGTGACCTTCCCGGCCGCCGAGATCCAGCTGGAGTTCATCGATC
CGTCCGATGACGGCGATGCGGGCGCGATGTTCCCGACCGGCAACCTGGTCGACACCCTGG
ACGTGCCGGGCGTCGGCAGTTTTGAGGTGACCATGATCACCGCCGGCATTCCGACCATCT
TCCTCAATGCGGCCGACCTGGGCTACACCGGCACCGAACTGCAGCCTGCGATCAACGAGG
ACAAGGGGGCGCTGGAGCGCTTCGAGAAGATCCGCGCCTACGGCGCCTTGCGCATGGGTC
TGATCAGGAACCTGGAAGATGCGGCCACCCGCCAGCACACGCCGAAGGTGGCCTTCGTGG
CGCCGGCACGGGACTACGTGTCCTCCAGCGGCAAGGCCATTCCGGCCTCGGCCATCGACC
TGCACGCGCGGGCGTTGTCGATGGGCAAGCTGCACCACGCGATGATGGGCACCGCCGCCG
TGGCGATCGGCACTGCGGCGGCGATTCCGGGCACGCTGGTCAATCGCGCGGCCGGTGGTG
GTGAACGCGAAGCGGTGACCTTCGGCCACCCTTCCGGCACGCTGCGCGTGGGTGCGCAGG
CCGGCCTCGTTGACGGCCAGTGGACAGTGACCAAGGCCATCATGAGCCGCAGCGCCCGCG
TATTGATGGAAGGCAAGGTGCGGGTGCCGGCCGAATAACCAGCCGGTCGGCGCTGGCATC
ACATGCTTCGGTAGATGCCAACCTTGGTTGGCATGGCATTGGCACCGCCCGGGCAACGTC
CAGCGCCAACCAAGGTTGGCGACTACCGGGAGGCGCGGCCTGAGCTCTGAAGAGGAGATC
GACGATGTCTGACAGCCACACCCCATCCAACGAGCGTGCAGCGTGGGATGCGCTGCTGGT
GGACATCGTCGATTACGTACGCGACGCGCGCATCGACTCCCCCCTGGCCTTCCAGACCGC
GCACTACTGCCTGCTCGACACGCTGGGCTGCGGGCTGGAAGCGCTGTCCTTCCCGGCCTG
CAGCAAGCTGCTCGGTCCGCTGGTGCCGGGTATCAGCGTGGTCAACGGGGCGCGCGTGCC
GGGTACGCACTACGTGCTGGACCCGGTGCAGGCCGCCTTCAACCTGGGCGCGATGGTGCG
CTGGCTGGATTTCAACGATACCTGGCTGGCCGCCGAGTGGGGCCACCCGTCGGACAACCT
GGGCGGCATCCTGTCTGTCTGCGATTGGCTGGGGCGCAACGCGCAGGCCCTGCATCGCCC
AGCGCCGACCCTGCATGACGTGCTGCTGGCGATGATCAAGGCACACGAGATCCAGGGCGT
GCTGGCCCTGCAGAATTCCTTCAACCGGGTCGGGCTGGACCACGTGGTGCTGGTCAAGGT
GGCCACCACCGCGGTGGTCGCGCAGTTGCTCGGCCTGGATCGCGAACGCATGCTCAATGC
ACTGTCGCTGGCCTGGGTCGATGGCCAGGCGCTGCGCACCTACCGGCACGCGCCCAACAC
CGGCTCGCGCAAGAGCTGGGCGGCCGGCGATGCGACCAGCCGTGGCGTGCGCCTGGCGCT
GATGGCGGCCAGTGGCGAGATGGGCTATCCCAGTGTGTTGAGCGCGCCGACCTGGGGTTT
TGAAGCGGTATCGATGCAGGGCAAGGCGCTGACGCTGGAGCGACCGCTGGGCAGCTACGT
GATGGAAAACGTGCTGTTCAAGATCAGCTACCCGGCCGAGTTCCATGGCCAGACCGCGGT
GGAGGCGGCGATCACGCTGCACCAGCAGCTGCGTGCGGTGGGGCGGCGGGTCGAGGACAT
CGCGCACATCGCCATCCGCACCCAGGAAGCCTGCATCCGCATCATCGACAAGCAGGGCCC
ACTGCATAACCCGGCCGACCGCGACCACTGCGTGCAGTACATGGTCGCCATCGCATTGCT
GCATGGGCGGCTGGTGGCCCAGGACTACGAGGACGATGTGGCGGCGGATCCGCGCATCGA
TGCGCTGCGCGCGAAGATGACCTGCCATGAAGACCCGCAGCTCAGCGCCGATTACCTGGA
CCCTGACAAGCGCAGCATCGCCAACGGCCTGAGCGTGCGCTTCACCGATGGCACCGAGCT
GCCCGAAGTACTGGTGGAATACCCGCTGGGCCACGCGCGCCGTCGCGAGGAAGGCATTCC
GCTGCTGATGGACAAGTTCCGCCGGCACCTGGCCCATCGCTTCCCGACCACCCAGCAGCA
GCGCATCCTGGCCGCATCGCTGGATCCGGTGGCGCTGGCGGCGATGCCGGTGACCGACTA
TGTGGACCTGTACCTGCCGGGGTAGGGGCGCTTCACCGGATCTGACACCACGCCTGCTTG
CCCGGCACATGGCTCGACCCGCTTGGGTAGGTGCCAACCTTGGTTGGCACGGCCGACGCC
AACCAAGGTTGGCGGCTACCGAGGCGGCTTTGGTCCACACCGCTGTTGGCGGAGGCTCCT
CAAAAACAGCGCAACTAAATAGCGAGCCTGATCAAACTACATACGTGGAAAGGCATCCAT
AGTCGGTACGCACCGAAATGGCATTGTCTCCCGTCCATGCAATATGCGCGGTACGGACCA
CATGATCTACGGGAAAGCGTCGAATTTCCCTCATATCCGTGAAGTCATGAAGGGCAATAT
GTCCACGGTGCAGGATGGCGAGTCGCTTGCTATCGCTATCCAGCGCAAAGTCAGTTCGTG
TCATGTCAGCGAACTTCGGCCACCCGGGACGGCATTCTCCCGTTGCCGCATCCAGGCACA
ACAGACGCCATTTTCCATATTGCTCCAATGCCAGCAGCCAACGCCCGTCGGCACTCCACT
CCATCTTGGTGATCATTTCGAAGTCACTTCGATGTCGGCGGACAGTATCCGCTTGAGCAA
TATCGATGCACTCGATCTCACCGGGAGTGGCGCAGCAGGCAAGCGTCGTGGCATCCGGAG
AGAGCGCGCCCATCATCTGCCTCGAATGCCCACCCACCATCGCTGGGGTACGTGCCAACT
GCAGGAAGCGCTGTCCATCGGCGAGTCTCATTACCGTTACATGATCACCGTCATGCCACG
CGACGTATCCGTTTGAGGTTGTCAGGAACGGCGATGACATCACCGTTGCATCGCTGATCC
GCTGGGGAGTACGGCCATCGGATGGCCAAAGGTAAATGCCGGAGTCGAGTCGGATCAGGA
ACCCTTTGCCGTCATCTGCAGGGAGTGCCGACCATGCAAGGTCCGTTTTGCCGGGTCGCC
AATCATGGAGGATCCCGGCGTCGTCACCAACGAGCAGCAGCATGTCGGTCGCTGCACCAG
ACGCATCCTCATCCTGATAACGGTTGGTCACCATCCTGCCATGGCACCCGGCAATCGTCA
GTGCCCCCGTATAGCCACCGCCGATGTACCTGTGCATGCTCGGTTGCCCAGCCTCGGCGA
CAGGGTTTACCAGTACGAAGCCCTTTTTCAGCCGCGACCACTCCTGTTTGATGGCCCATT
TCAGTGCCTCGTCGGGACTCGGGAAGTCTTTCAACTGTGACTTCAGCTTCCCTGGGCTTC
CGGAGGTGACTTCGACAGCCCCTCGGTCACATCGCGTACCCCAGACCTTACCGGTCGTTG
GATCCTGAATCATGCGTACTCGTGTCATTGCAATGTTCACTACTTTCCAGAAGGCCTGAT
GCCGATGCTACAGCGGCGACTGAAGGCCGATTGGGAAGTCGCTCAATCGAGGGTTGAACC
CGTCACTTTGGGGCGGCTTCGGTCTTCTCTCCGCCGGGACATTACGCACCACGATTGGGG
GAGCGCCCGATCCCAAGCCAGACAGGTTGCCGGCATCGGCCTGTGCCTGGCGCGACGGGG
GAGGGGCGCTTGGGTAGGTGCCAACCTTGGTTGGCACGGCCGACGCCAACCAAGGTTGGC
GGCTACCGAGACTGCCGGCCAGCGGCCGGCACTACCCGCACCGCGGCAATTGCCGGATTT
GCGTCAACACCTTGACGTGGCCTGCCTATAATGGCCGCCTCGATCAAGGAGTGACGACAT
GAGCGGTCCGGCACGGCGGAAGCGGTGGGGGTGGGCGGCGGCCGTACTGGCAGGAGGCCT
GTTGCTGGGGCTGGCCGGCTGCCGCAATGACAGCGGGCAGCTGCCCAAGGCCAGTGGTGA
AGCCATCACCACCAAGGCCGAGCAGGTGAAGGAATTCACCCTGCTGCGTGCCTACCCGGA
CCAGAAGAATGACGGCCTGTCGCTGGCGCTGGAGTTCTCGCGCCCGCTGGTCGGCACCCA
GGATTTCGACAAACTGGTTCGCTTCGAAGAGAAGGTCGGCACCGAGGACAGCAGCTGGAC
CCTGTCCGATGACGGCCTGACCCTGCGTTACCCGTTCGTCGAGGCCGGCAAGGAGTTCAG
CCTGGTGGTCTCGCCGGACCTGCTGGCCGCCGACGGCAGCCGGCTGGGCAAGGAACTGAA
GCAGAAGGTGTTCAGCGGCGAGCTGAAGCCGGTGGTCGGTTTCGCCTCGCAGGGCAGCGT
GCTGCCGGCCAAGGACAGCCGCGGCTTGCCGGTGGTCTCGGTGAACGTGCCGGAGGTCGA
TGTCGAGTTCCTGCGCGTGCGCGAGAAGGACCTGCCGACCTTCTTCAGCCAGTACCAGCG
CGGCGGCCGCCGTGGCAGCTGGGAGCTCAGCAGCGACTACGAGCGCAGCCCGATCAACAA
GCTGGCCGAGCCGGTCTACGTCAACCGCTTCATCCTGGGTGGCAAACAGAACGAGCGGGT
GCTGACCTACCTGCCGACCCAGGACATCAAGGAACTGCAGGAGCCGGGCCTGTACTTCGC
CCTGCTCAAGCGCACCGGTGACTACGAGGGCGAGTTCGATACCGCGTTCTTCTCGGTCAG
CGACATCGGCCTGCATACCCGTGCCTACAAGGACAAGCTGTTCGTGCACACCGCCGGCCT
CAAGGACGGTGCGCCGCTGAAGGGCATCGACCTGCGCGTGCTCGACGCCAAGGGTGAGGT
GGTGCTGAAGGGCAGCACCGACGGCAACGGCAATGCGCTGCTGAACTACACCCTGGATGC
CACCCACGTGCTGGTCGCCAGCAGTGGCAAGGACACCACCTTCCTGCCGTTCAACCAGCC
GGCGCTGGACCTGAGTGAGTTCGCCGTGGCCGGTCGTGACAACGCCTGGTTCGACGTCTA
CGCCTGGTCCGGCCGCGACCTGTACCGCCCGGGCGAGACCGTGCGCCTGTCCGCGCTGCT
GCGCGACAACGACGGCAAGCCGGTCAAGGCACAACCGGTGTTCCTGCGCCTGAAGCAGCC
CGACGGCAAGACCTTCCGCGAGACCCGCCTGCAGCCGGGCGACCAGGGCTACATCAACTT
CGAGCAGGTGATCCCCGCCGAGGCGCCGACCGGGCGCTGGCAGGTCGAGTTCCGCACCGA
CCCGGCCAGCAAGGAAGCGATCCAGGGCATGACCCTGCGCATCGAGGAGTTCCTGCCCGA
GCGCATGAAGCTGGACCTGGACAGCGCGCAGAAGACGCTGAAGCCGGGCGAGGACCTGCG
CCTGCAGGCCAACGGCGCCTATCTGTACGGCGCGCCGGCCGATGGCAACCGCTTCACTGC
GCGCATGGCGGTGGCTGCCGAGCAGAAGCCGGTGGAGGGCCTGCCGGGCTATTTCTTCGG
TGACCCGACCCTGCAGCTGCCGCGCGAGGCCAAGGACGTGATCGATACCACGCTGCCGGC
CAATGGCCAGCTGCGTGAGGATGTGGCGTTGCCGGAAGAGGCGGCCAAGGCCAAGGCACC
GATCGCCGTGGTGTTGTCCGGCAGCCTGTATGAAACCGGTGGCCGCACGGTCACCCGTAC
CCTGAAACGGGTGATGTGGCCGGCCAACGCGCTGGTCGGCGTGCGGCCGCTGTTCAACCC
CGACGATGGTGCTGATTCCAACGGCAACGCACGCTTCGAACTGATGCGCGTGGATGCCGC
CGGCACACCGCAGCCAGCCAAGGGCCTGAAGATCACCCTGGTGCGGGAACTGCGCGACTA
CCACTGGACCTTCAACGACAACCGCTGGGATTACGATTTCACCCGCCGTTTCGAGAACAA
GGAAACCCGCACCGTCGATGCCGGCAGCAGTGCGGTTGCCTTTGATTTCCCGGTGGAGTG
GGGCGAGTACCGGGTGGACGTGTTCGATCCGTCCACCGGACTGACCAGCCGCTACCCGTT
CCGTGCGGGCTGGAGCTGGGGCGATGACAACCGTGGCCTGGATGCACGCCCGGACAAGGT
CAAGCTGGGCCTGGACAAGACCGGCTACAAGGCCGGTGACACCCTGGAAGTGACGGTGAC
CCCGCCGCACGCCGGCAAGGGCATCCTGATGGTCGAGACCGACCGCATGCTGTATGTGCA
GGACATCGAGGCCAAGCCGGGCTCGACCTTCAAGATCCCGGTCACCGCCGACTGGGAACG
CCACGACGTCTACATCACCGCGCTGGTGTTCCGCGGCGGCAGTGCGCCGAGCAAGATCAC
CCCGGCCCGCGCCGTGGGCGTGGTGCATGTGCCGATGGACCGCAAGGGCCGAACCGTGGC
CGTTGGCCTGGTCGCGCCCAAGCAGATGCGGCCGGAACAGGACCTGCCGGTAACGGTCAG
CGCACCGCAGCTGGCCGGCAGGGCCGCGCACGTGACCGTCTCGGCGGTGGACGTGGGCAT
CCTCAACATCACCCGTTTCCCGGTGCCCGACGCCGGCGCGCACTTCTTCGCCCAGCGTCG
CCTCGGTATCGATGCCTATGACATCTACAGCCGGGTGATCGAGAGCTTCGATGGTGGCAG
CGGCAAGCTGAAGTTCGGCGGCGACATGGCGCTGCAGGCACTGCCGCAGGCCAAGCGCCC
GACCGCGCGCGTGCAGACCGTGGACCTGTTCTCCGGCCCGGTGCAGCTCGATGCCAAGGG
CAATGCCCGCATCCGCCTGAAGGTGCCGGACTTCAACGGCACTCTGCGCGTGTCGGCGCT
GGTCTACAGCGATGACCAGTACGGCAAGCGTGACGTGGAAACCATCGTGCGCGCCCCGAT
CCTGGCCGAAGCCAGCATGCCGCGCGTGCTGGCCCCGGGCGACCGCAGCACCGTGACCCT
GGACGTGCAGAACTTCACCGGCAAGCCGGGGCAGTTCACCGTGAAGGTGGAAAGCGAGGG
TCCGCTGAACCTGGGTGAGGGCAGCCGCAGCGTGCAGTTGAACGCCGATGCCAAGACCAC
GCTGAGCTTCCCGTTGTCGGCTCGCGAGGGCCACAGCGTGGCCAAGGTGCGGGTGCGGGT
GGACGGCAACGGCTTCAAGGCTGATCGCCGCTACGACCTGCCGGTGCGTGCGGCGTGGCC
GCAGGTGCTGCGTTCGCAGGTGCGCACACTCGATCCGCTGGCCGCGGTCAGCCTCGACAA
CAGCCTGACCGATGGCCTGATGGCAGAGTCGGTAAATGCACGCCTGCTGGTCAGCCCGCT
GCCGCCGATCCCGTTCGCCAGTGCACTGCAGGGCGCGCTGAACTACCCGTATGGCTGTGC
CGAGCAGACCACCAGCAAGGGCTATGCCGCGCTGATCCTGGACCAGGCGACGTCGTCGAT
GCTCGGTGCCGACGGCCTGGATGCCAAGACCCGTAGAGAGCGCATGGAAGGTGCGTTCGG
TCGCCTGGCGTCGATGCAGGTGGCCAATGGCAACTTCTCGATGTGGGGTGACGACGGCTA
CGTCAATCCGTGGCTGACCCCGTACATCACCGAATTCCTGCTTGATGCCAAGGACGCCGG
CTTCGCCGTGCCCGACAACGTGCTGCAGAAGGCGCTCAACCGGCTCAGCGAGGATCTGCT
GTCCGGCGGCAATCAGTTCTATGGCCAGGAGGATCGCGAGAAGCTGAAGTTCGCCAACCA
GGCGTATTCGGGTTACGTGCTGGCCCGGGTCAACCGTGCACCGCTGGGTACCCTGCGCAC
GCTGTACGACAACGAGCGCAGCAAGGCGGTCGGTGGCCTGTCGCTGGTCCACCTGGGCGT
GGCGCTGTCGCTGCAGGGTGATGCCAAGCGTGGCCAGGCCGCGCTGGCGGCGGCCTTCGC
CAAGTCCAGCAGTGAACGTCCGTCGTACTTCGGCGACTACGGCAGTGCGATCCGCGACGA
TGCACTGATGATCGCGCTGACCCACGAGAACAAGCTGGCCAAGCCCGCCTGGGATGCGCG
TGCGGTGGATCTCGGCCGTGGCCTGGATGCGCGCCGCAATGCCGGCTGGATGTGGCTGAG
CACGCAGGAACAGGTGGCGATTGCCCGCCTTGGCAAGGCCCTGGCCGCCAACCAGAAGGC
GCTGGTGGCCGGTGAGCTGGTGATCGGTGGCAGCACCGAAGCCATCGGCGAGCGCAAGCT
GTTCGGCCGCAACTTCAGCGCCAGTGAGCTGGCCAGCGGCGTGCGCTTCACCCCGCAGGG
GCAGCCGCCGATGTTCGCCAGCATTGATGTGGCCGGCATCCCGCGCAGCGCACCGGCACC
GGACAACAGCGTGCTGGGCGTCGAGCGCAGTTACTACGGCACCGATGGCAAGCCGTGGTC
GCCGCGCCCGCTGAAGGAAGGCGAAGCACTGATCGTGCGCGTCACCGTCACCGCTGACAC
CACGATGCCCGATGCACTGCTGACCGACCTGCTGCCGGCGGGCCTGGAGATCGAGAACTT
CAACCTGGGCGATGCCAAGCAGTGGGCCGACGTGGTGGTCGATGGCATCACCATCAGCGA
CCGTGGTGAGGCCGCCGACACCAAGCACGAGGAGTTCCGCGATGACCGCTATGTGGCCGC
GCTGAAGCTCTCGCGTGGCAGCAAGGCCAACGTGTTCTACCTGGTGCGCGCGGTGACGCC
GGGAACCTACTCGGTGCCGCCGCCGCTGGTGGAGGACATGTACCGGCCGCAGCTGCGCGG
CGTCGGCCGCAGCAACCCGACCACGATCACGGTGGTACAGCCGTGACCGCGCGGACGGGC
CGCGACGGCGCGGCCCGTCCTGCTGGCAACCTGCAATGAACAACACGATGTCGATCCGGC
TGGCGGCCCTGCGCCGCCGGCTGCAGCCGCTGTGGCCCTGGCTGCGCTGGGGTACGGCCG
CCACGCTGGCGCTGCTGCTGGTGCTGGATTTCGCCTTCCCGCCACCGCTGCCGAAGCAGC
GTGATACCAGCACCCTGGTGGTGGCTGCCGACGGCACGCCGCTGCGTGCATTCGCCGACG
CCGAGGGTGTGTGGCGCTACCCGGCTTCGATCAACAGCGTCTCGCCGCTGTACCTGCAGG
CGTTGCTGACCTACGAAGACCGCTGGTTCTGGCGGCATCCGGGCATCAACCCGCTGGCGA
TCCTGCGTGCCAGCGGCCAGCTGCTGCGTGGCGGCCGCATCGTTTCCGGTGGCTCGACCC
TGACCATGCAGGTCGCCCGCATCCTCGATCCGCATACGCGCACGCCGTGGGGCAAGCTCA
AGCAGATGCTGCGCGCGGTGCAGCTGGAAGTGCACCTGAGCAAGCAGCAGATCCTGGCCC
TGTATCTGGAGCGCGCGCCCTACGGCGGCACCATCGAGGGGGTGGAAGCGGCCAGCTGGG
CCTACCTGGGCAAGCCGGCGGCGCAGCTGTCGCATGCCGAGGCCGCGTTGCTGGCGGTGC
TGCCGCAGGCGCCGAGCCGGCTGCGCCCGGACCGTCATCCGGAAGCGGCGCAGAAGGCGC
GCGACAAGGTGCTGTCCCGCATGAACGAGCTGGGCGTGTGGACGGCAGACGAAGTGGAAG
ACGCGCGCATCGAGAACGTGGTGGCGCGCTCGCTGCGCCCGCCGCTGCACGCCGCGCTGC
TGGCGCAGCGCCTGCACTCGGCGCATCCGGGCCAGGCACGCATCCAGAGCAGCATCGACA
TCGGCCTGCAGCGCACGCTGGAAGAACGCGTGGCCAGCTATTTCTCGACGCTGCCGGAAC
GCACCTCGGCCGCCCTGCTGGTGGTCGACAACCAGACCCTGCAGGCGCGTGCCTATGTCG
GCACGCTGGCGTTCGGTGACCGGCAGCGGCTGGGCCACGTGGACATGGTGCAGGCCTGGC
GGTCGCCGGGCTCCACGCTCAAACCGTTCCTGTATGCCATGGCGCTGGACGATGGCCTGA
TCCATTCGGAAAGCCTGCTGGTCGATGCGCCGCAGAGTTTCGGCAGCTACCGCCCCGGCA
ACTTCGACATGGCTTTCAATGGGCCGATTGGTGCCTCCAGCGCGCTGCGGCTGTCACTCA
ACGTGCCCTCGGTGGACCTGCTGCAGCGGGTCGGTCCGGCGCGCTTCGCCGCACGCCTGT
CGCACTCCGGCATCCAGCTGCGCTTCCCGCCGGGCAGTACACCCAATCTGTCGCTGATCC
TGGGCGGCACCGGTGCGCGGCTGGAAGATCTGGTCGGTGCGTTCGCAGCGCTCAACCGCA
ACGGCATCGCCGGGCGCGTGCGCTACACCGATGACGAACCGATGATCGAGCGTCGCCTGG
CCTCGCCGGGCGCCAGCTGGATCGTGCGCGAGATGCTGGAATCGAATCCGCGGCCGGGGT
ATAGCGTCGGGACATTCGATGTCGGTGGCCGCCCGCGCGTGGCGTGGAAGACCGGCACCA
GTTACGGGTACCGCGATGCGTGGGCGATCGGCAGCACCCGCCACTACACCGTGGGCGTGT
GGGTGGGGCGGCCGGACGGTACCCCGCTACCGGGCCAGTACGGCGCGGTGACCGCGCTGC
CGCTGATGTTCGAGGTGGTGGACAGCCTGCCGCGCCAGCGCGGTGATTCAGCTGCTGCAC
CGATGCCGGCCAGTGTCAGCCAGGAGGACGTCTGCTGGCCCACCGGCGAACGTGCCGAGG
GCCTGCCAGCGGCGCTGTGCCAGCGGCGGATGTCGGCCTATCTGCTGGACGGTGCGGCAC
CGCCGACCTTCCCCGAGCGCGAGGCGCGGCGCTGGCAGCCGGGGCGGCAGCGTTACCTGG
CCGACGCGCGGACCGGTCTGCGTGTATCCGCTGATTGCCGTTTGCCGCATCAGGAAGTCG
CGCGGGAGATCGCGCGTTGGCCGGCGTTGTTGTCGCCGTGGCTGCCGAAGGCCACGCGCG
AGGCTTCGCAGCTGCCGGCGCTGTCGCCGGACTGCCGCGACGACGGGCGTGAGGCCAGCG
TCGCGCTGCACGTGGACGGGCTCAATGACGGCGCCACGCTGGCGCGCGCGCCGAATTCCG
AGCACGGCGTGCGCCTGCAGCTGCGCGCGCTGGGCAGCGAGCAGGCGGTGGACTGGCTGC
TGGATGGACGCTGGATTGCACAGACCCACGGCGCGCAGCTGATGCAGCGCGAGTTCGCCG
ATCCGGGCGCACACACCCTGACCGCGCTGGCAGCCGACGGCGCGTGGACGCAGGTGCGGT
TCAACGTCCTGCGATAGGTGCTGGGAATGGCCCGTCGACCCGACGCATCCGTGCTCTGGT
AGGTGCCAACCTTGGTTGGCACGCGATGAATGCGCCCGCCAAGGTGGGCATCTACCGAGC
GTTTGCGGGGCCGCTATTCCCCGATCCACCCGTCCAGCAGGTCGGCGAACTCGTCGGCGT
GTTCTTCCTCCTGCGCCAGGATCTCTTCAAGGATGCGCTTGGTGGTGGTATCGCGGTCGC
CGATGAAGTTGATCATCTCGCGGTAGCTGTCGATGGCGATCCGTTCAGCCACCAGGTTCT
CGCGCACCATGTCGCGCAGGTCGCTGCCTTCCTTGTATTCGGCATGCGAGCGCGTGGTCA
GCGTATCCGGGTTCAGGTCCGGCTCGCCGCCAAGCTGGACGATGCGCTCGGCCAGCTTGC
CGGCGTGCGCCTGTTCCTGCTGCGCATGCTCGAGGAACTCGGCCTTGACCGCGTCGGCCA
GCATGCCCTTGGCCATGAAATAGTGCCGGTAGTAGCGCAGCACGCACACGTACTCGGTGG
CGAGGGCATCGTTGAGCAGCTTGATCACCACCTTGCGGTCGGCGCTGTAGCTGTCGGTGA
TCGCGCCGTCTTCGATGTTGTGCTGGGCACGCTCGCGCAGGGTCTGACGGTCACTGATGC
CGGGAATCCCGGCGGCGGGCTTGCTGGCTTTGGCTGGCTTGCTGGACATTGCTGGCCGTT
TCCTTCTGCGGTGGGGAATCAGGTAGGCAGGTGCTCCAGCACGTACTCGGCGGAAGACAC
CTCGAACTGGCCCGGCTGCTCGATCCAGGCCGCACGCACCACGCCATCGACCACGTACAG
CGCGAAGCGGCGCGAGCGCATGCCCATGCCCGAGGCGCTGGCATCCAGCTCCAGGCCGAG
CGCGCGGGTCAGCTCGGCGTTGCCGTCGGACAGCATCAGCAGGCCGTCGGGCACCTTCTG
GTCGGCGGCCCAGGCTTTCATCACGAACGGGTCGTTGACCGCCATGCAGTAGACATCGAT
GCCGCGCTGGCGGAAGGCCTCGAATTTTTCGACGTAGCCGGGCAGGTGGCGGGCCGAGCA
GGTGGGGGTGAACGCGCCGGGCACCGCAAACAGGACGACCTTGCGGGCGTCGAACAGCGA
ATGCGTATCAAGCGTTTCGATGCCCTCGCGGATGCGCTTGAGGGTCACTTCCGGAATGTG
GTCGCCGACATGGATGGTCATGGGGAACTCCTTGCTGGGGCAGGCTAGTGGGCCGGATGG
GACAGGGGCGTCAAGACATTGGAAAACCCGTGTGCAGGCCCCATCTTCAGGCGTCGCGGC
GGGGGCTTCCAGCCACAGCCTGGGGCATCGGGATGGCAGCGGCATTGCGCAGGATCAGTC
GGCCTCACCGGGGCCGCACGAGGGGCGGCGTAGCATCGCCGGCGCGTAGAATGAACCCGG
GGCGGCGCCACCGGCGCGGCCGAAGCAGATCGAGGTAGCTGGATGGAATTCAAGGATTAC
TACGCCACCCTGGGGGTGGAACCGAGCGCGGGCGAGGCGGAGATCAAGACCGCCTACCGC
CGGTTGGCACGCAAGTACCACCCGGACGTCAGCAAGGAGGCCGGGGCCGAAGACAAGTTC
AAGGCGGTCAACGAGGCCTACGAGGCGCTGCGCGATCCGGAAAAGCGCGCAGCCTACGAC
CAGCTGCGCGCGCAGGGCTATCGCCCGGGCGAGGAGTTCAACGTGCCGCCGAACTACGGC
GGCGCCGGCGGGTTCAATTTCGAGGAAGTATTCGGTGGTGGTGGCCCCAACGGCGGCTTC
AGCGACTTCTTCGAAAGCCTGTTCGCGCGCCAGCGTGGCGGTGCCGGTCCGGGCCCGGGC
TTCAGCAGCCAGGGCCACGCACCCAACCGCGACACCCGCGCCAAGCTGTCGGTCCCGCTG
GAAGCGGCCTACAGCGGCGACAGCCTGCGCATCACCGTCAACGGCAAGCAGCTGGACGTG
CGCGTGCCCAAGGGCATCCGTCCGGGCCAGGTGATCCGCCTGGCAGGGCAGGGCAACCAT
GGCGGCAACCTGCTGCTGGAAGTGGAGTACGCCGCGCATCCGCAGTTCGAGGTCGACGGC
CGCAACATCCTCTATACGTTGCCGGTCACGCCCTGGCAGGCAGCGTTGGGTACCAGCATC
AGCGTGCCGACCCTGGGCGGTGCGGTGGAGCTGAAGATCCCCGCCGACTCCGATGCCGGC
CGCAAACTGCGCCTGCGTGGCCGCGGCCTGCCGGGCAGCCCGGACGGCGACCAGATCGTT
GAAATCGAGATCGTGGCCCCGGCCGCGACCGACGAGGCGCAGAAGAAGGCCTACCGCAAT
CTGGCCAAGGCCTTCGGCGAGTCGATCTGAGCACGCCTTGCGGTCGTGCCGGCCGCAGGC
CGGCAATTTCATGCCCTGGGACGGTGACGCGTGGTTGCCGGCCAGCGGCCGGCACGACCA
CGCGCGTCTCAGCCCTGGCCGGCGAACACCCGCTCCAGCACCTCGGACAGCTCGTCTTCC
GAGAACGGCTTGGTGATGTAGGCCTTGGCGCCCTGGCGCATGCCCCACATGCGATCGGTG
TCCTGGTCCTTGGTGGTCACCAGGATCACCGGGATATGCCGGGTCGCCTCGTCGCGGGCG
AGGGTACGGGTGGCCTGGAAGCCGTTGAGATTGGGCATCACCACGTCCATCAAAACCAGG
TCGGGCAGCTCGGCCCTGGCGGTTTCGACCCCGGCGGCGCCATCGGTGGCGGTCAGGATC
TGGTGCCCGAGCTTCTCGACGATGCGCTGTATCCCCAACAGCTGCGACGGTGAGTCGTCG
ACGATCAGAATGCGTGCCATGTTGTTCCCCATGTAATGCCCGCAGTGTAGTGCGGGCTCA
TTACCGGCGGGAGGGGGGCACCTGCCGTCCGTCGCCTGCCTGCGACGTTCAGTCGATCCG
CACCACCGTGCGGCCCAGCGATCCACCCGCCAGCATCCGCTCGAACACTGCCCGGAGGCC
ATCAAGGCCGACCTCGGCGGTGCAGATGCGGTCCAGGTGCTGCGGCTTCCACTCACCGCC
CAGGCGCGACCACACCTCTTCGCGCAGCCGGCGCGGCGCATTGGCCGAAGACACGCCGAG
CAGCGACACACCGCGCAGGATGAAGGGCATCACCGTCATGTCCAGCGTCGGCCTGGCCGC
CAGGCCGGCGCTGACCACGCTGCCGTAGGGCACCGTCTGCGCCAGCAGGCTGGCGAGCAT
GGCGCCGCCGGCATTGTCCAGGCCCCCGCCGAAGCGCGCCGACTGCAGCGGGCCGGTGTC
GGCCAGCGCCTCGCGCGGCAGCACCTCGCTGGCACCGATGGCGTGCAGGAAACCGGTCTG
GTCGGGTTTGCCGCTGATCGCATGCACCGTATAGCCGGCGCGGCTGAAGATCGACAGTGC
CAGCGCGCCGACGCCGCCACTGGCGCCGGTGACCGCCAGCGGTCCAAGCTCCGGGCTCTG
CCGGTTGTCCTGCATGCGCAGCAGCGCCAGCGCCGCGGTGAATCCGGCGGTGCCCAGCAC
CATCGCCTCGCGCGGGCTCAGCCCGGCCGGCTGTGCAATCACCGCACGCGACTCCAGCCG
CACATACTGGCTGTAGCCGCCGTCACGGGTCTCGCTGAGGCCGCAGCCGGTGGCCAGCAC
CGCGTCGCCTTCACGCCAGGCCGGGTCGGTGCTGGCGACCACGGTGCCGGCCACGTCGAT
GCCGCCGACCAGCGGGAAGCGGCGCAGGATCTTCCCCTTGCCGGTGCCGGCCAGGGCATC
CTTGTAGTTGACCGAGGACCAGTGGGCGCGGATCAGCACCTGCCCGGGGTTGAGGTCGTC
GACACCGAGCCGGGTCAGGCCGCTGCGATAGCCGGCGTCGTCGTTTTCGATGCGGAAGGC
GGTGAACGGGGTCGTGGGGGCCATCGGCATTGCCTGACTTCGAGGAAAACGCCACCTTAC
CCCGTTGCCCCCCCTTTCGATCCTGCCGATCCGCCCCATCTTGTATGATCGGTAATGGTT
TCACGGCTGGCGCCGCGGGAAGGGCCCGCGCCGCAGCCCACATCTTGATGGAGCGTGCAT
GGCCTGGAATACACCCGGCGGCAACAAGGGCGGACAAGGCCCCGAGGACAATCGACGCGG
GCCGTTCGGGTCGCGCGGCGGTGGCAATGGTGGTGGCTGGGGCGGATTGCCCGGGCCGCT
GAAGGACCTGTTCGACGGCGGCATCGTGCGTTGGGTGGTGGCGGCCGTGGTGCTGCTGGT
GCTGTTCTCCAGCTTCCAGCTGATCGGTGAACAGCAGCGTGGCGTGGTCCTGCGCTTCGG
CCAGTTCTCGCGCATCCTGCAGCCCGGTCCGAACTTCAAGTTGCCGTGGCCGATCGAGTC
GGTCACCAAGGTCAACGCTACCGAGATCAAGACGTTCTCGATCCAGGTGCCGGTGCTGAC
CCGCGACGAGAACATCGTCAACGTCTCGCTGAACGTCCAGTACCGCATCGACGATCCGCA
GCAGTACCTGTTCGGCACGGTCGATGCCAACCAGGTGCTGGAGCAGTCGGCGCAGAGCGC
GGTGCGCGAGGAAGTCGGCCGTGCCGACCTCAACGCTGTACTGAACAATCGTGGCCCGCT
GGCCGTGGCTGCCGAGGAGCGCCTGCAGGCGCTGCTGAAGGCGTTCAAGACCGGCCTGAC
CGTGACCGGCCTGACCCTGCAGGACGCCCGTCCGCCGGAAGAAGTGAAGCCGGCCTTCGA
CGAGGTCAACGGTGCCCAGCAGGTCAAGGAACGCCTGATCAACGAAGCCCAGGCCTACGC
TGCCAAGGTCGTGCCGGAAGCCCGAGGCCAGGCCTCGCGCGCCCGTACCACCGCCGAAGG
CTACAAGCAGGCCGCGGTGTCCAAGGCCGAGGGTGACGCGCAGCGCTTCAGCCTGTTGCA
GGCCCAGTACAAGGACGCCCCGGAAGTGACCCGCAAGCGCCTGTGGCTGGAAACCGTGCA
GCAGGTGTTGAGCGAGAACCGCAAGGTGATCGGCGGCGATGGCCGCCAGCTGATCTACGT
GCCGATGACCGGCGATACCCGTCCCACCACCTCGGCCCCGGCCGCAGTGGCGAACCCGGA
CGTGGTGATGCCATCGCTGCCGGGTGCAGCGGTGGAAGCTTCCCGTGATCCGGGCCGGCC
GGTGGGCCGCCCGACCGGGCGACCGAGCGGCCGTGAGGAGGGCAGCCGATGAAGAGTCCT
ATCTGGATCGCCGTGATCGTGGCGGTGGTGCTGGGCCTGCTCGGCTCGGTGTACGTGGTT
CGTGAGGACCAGACCGCCATGGTGCTGAATCTGGGCAAGGTGGTGCGTTCGGACATCAAG
CCGGGCCTGCACTTCAAGGTGCCGGTGGTGGAAACGGTGAAGGTTTTCGACCGCCGCTTC
CAGGTGCTCGACACCGCGCCTGCGCGCTACTTCACCGCCGAGCAGAAGGACGTCAGCGTC
GACTTCTTCGCCATCGGCTACATCTCCAACGTAGGTGACTACTTCCGTGCCACCGGCGGC
GACCCGCGTGTGGCCAACGCCCGCCTGGCGCCGATCATCACCGACTCGCTGCGCAACCAG
ATCAACTCGCGCACCCTGCAGCAGCTGGTGTCCGGCGACCGCAGCGAGCTGATCGCCGAG
CAGCTGAAGGGGATCAACGAGGCGGTGGCCGGCCTCGGCATGCAGATGATCGACCTGCGC
ATCAAGCAGGTGGACCTGCCGACCGACAGCCAGGTGATCAACGACGTGTACGAGCGCATG
CGCGCCCAGCGCAAGCAGGAAGCGGCCAAGCTGCGTGCGGAGGGCGAGGAGCAGTCGCTG
ACCATCCGTGCCCAGGCCGACCGCGACAGCACCGTGCTGATCGCCGAGGCCGAGCGTGAT
GCACAGCGCCTGCGCGGTGAAGGCGATGCCGAGGCGGCCCGCATCTACGGCAAGGCCGGC
TCGGCTGATCCGTCGTTCTACGCCTTCTACCGCAGCCTGGAGGCCTACCGTGGCTCCATG
ACCGACGGCAATGGCGTGATCGTGCTCGACAAGAACGACCCGTTCCTGCAGTACCTGAAG
AACGACCGCTGAGGTCGCAGGGCATTACCCCACGGGGCCCGGCCAACTGCCGGGCCCCGT
GCTTTTTCCGGAGTTCCCGATGAAAGATCTGTTCGCCGCCGTCTGCCTGGTCGCGGTGCT
GGAAGGCCTGTTCCTGTTCGTCGCGCCGTTCGCCTGGAAGCGCATGGCCGAACGCCTGCT
GGACCTGCCCAGCCCGGCCCTGCGCAGCTTCGGCGGACTGGTGCTGCTGGCCGGCCTGAG
CCTGCTGTGGTGGGTGCGGCACTAGACGCCCCGGCGCGGCCGCCTGCGACTACGTGCGTG
GCCTGGCCTTGGTAGCTGCCAACCTTGGTTGGCATTGCCGGCCAGCGGCCGGCACTACCG
GGTGGGGCAGCTGACCGACCTGCACCTGCGTGGCCAGGCTCTGGTAGATGCCAACCCTGG
TTGGCATTGCCGGCCAGCGGCCGGCACGACCGGGCGGGGCGGCTGACCGGCCTGCACCTG
CGTGGCCAGGCTCTGGTAGCTGCCAACCTTGGTTGGCATTGCCGGCCAGCGGCCGGCACG
ACCGGGCGGGGCGGCTGACCGGCCGGTGAAGCCGTCCGTCGGAAAGGTGGCAGCGGACCC
CGGAAACCCGGATAATGCACAAAAGCCGGACGGGCCTCCCCGTTCGGCTTTTTCCGTGTC
TGGGCCCTCCATCGCCGGCCGCTCCCCGTTTGGAGCCGCCCTCCAGGTGCTGGCCAGCCC
CGCCACGGTTTACCCGTCCGCGGCCCCGATGGCCGCAACAAACCGAGGAGCCCGTCATGG
GTCAGTCTGTCGTAGTGTTGGGTGCCCAGTGGGGCGATGAAGGCAAGGGCAAGATCGTCG
ATCTGCTCACTGAGGAAATCGGCGCCGTCGTGCGCTTCCAGGGCGGCCACAATGCCGGCC
ACACCCTGGTCATCAACGGTAAGAAGACCGTCCTGCACCTGATCCCGTCGGGCATCCTGC
GTGACGATGCGCTGTGCCTGATCGGCAACGGCGTGGTGATCTCGCCGGCCGCGCTGCAGA
AGGAAATCGCCGAGCTGGAAGCCTCCGGCGTGGAAGTGCGTTCGCGCCTGAAGATCTCCC
CGGCCGCGCCGCTGATCATGCCGTACCACATCGCCCTGGACCAGGCGCGCGAGCGCGCAG
CCGGTGGCAAGGCGATCGGCACCACCGGCCGTGGCATCGGCCCGGCCTACGAAGACAAGG
TGGCGCGTCGCGGCATCCGCATCGCCGACCTGCATTACCCGAAGCAGCTGGAAGAACTGC
TGCGCACCGCGCTGGATTACCACAACTTCGTGCTGACCAAGTATCTGAACACCGATGCGA
TCGACTTCCAGAAGACCTTCGACGAAGCACTGGCCTTCGGCGAATACGTGCAGCCGATGA
AGTCCGACGTGGCCGGCATCCTGCACGACCTGCGCAAGCAGGGTAAGCGCGTGCTGTTCG
AAGGTGCGCAGGGCGCGCTGCTGGACATCGACCACGGCACCTACCCGTACGTCACCAGCT
CCAACACCACCGTCGGTGGTGCGCTGGCCGGTTCCGGCGTCGGCGCTGATTCGATCGACT
ACGTGCTGGGCATCGCCAAGGCCTACGCCACCCGCGTAGGCGGTGGCCCGTTCCCGACCG
AGCTGGACGACGAAGTCGGCCAGGGCATTCGTGACCGCGGCGCCGAGTACGGTGCGTCGA
CCGGCCGTCCGCGTCGTTGTGGCTGGATGGACATCGTCGCGCTGAAGCGCGCCGTGGCCA
TCAACGGCATCAGCGGCCTGTGCATCACCAAGCTGGACGTGCTCGATGGCATGGAAAAGC
TGAAGGTCTGCATCGCCTACGAATACAACGGTAAGCGCACCGAGTACGCGCCGCTGGACG
CGCAGGGCTGGGAAGAATGCACCCCGGTGTACCTGGAGTTCCCGGGCTGGAGCGAGAACA
CCCACGGCATCACCCAGTGGGACGATCTGCCGCCGGCCGCACGCGCCTACCTGCGTTCGC
TGGAAGAGCTGGCCGGCTGCCCGATCAGCATCGTCTCCACCGGCCCGGACCGCGACCACA
CCATGGTCCTGCAGGATCCGTTCGCCTGAGGTGGCGCCGGGCCATGCCCGGCGTTGGTGA
CAGGAAAAGCCCCGCGCACGCGGGGCTTTTTCGTTACTGTGTGGCCAGGCCAGCGGGGAA
GCGACGCGATGACCAGGATGTCAGCGTGAAAGGCGGGACGGTAGTGCGGGTCACCCTGTG
GGTGTCGTGGAGCCTGTGGTGCATGGCCGGCCTGGTACTTGTGTTGGGTGCAGCCGCCAA
TGCCCTGGCTTCGCGCACGCAGACGGTGCCGCTGGTGCTGCGCCCTGGCGCAACCGCCCA
GATCACCGTCTACCGCCTCATCGATGACCAGCTTCGGCTGCGCCTGCGCTATGCCGCGGA
CGGTACAGAGGCTGACCCTGAAGTGCTGCTGCGCATCGAGACTCCCACCGAACATGGAGA
CTTCCGCGCAGGGGAGCGTTGGGGAGTGGCCGGGCAGGGCATCGACCGCGCGCTGGTATC
GGTTGAGTCCAGCGGCCTCATGGCCTCCTACTTTGGTTACGGTCGCGGCGACGCATTGCC
ACGCGGCCGCTCATGGCTGCGGGTAACCGTGCTGGAGGTGGATCCGGCGCTGGCGGGACG
CACTGCAGACATCGAGCTGCAGCCGCCGCTGGGTCTGCTGAAGCTGACCGACCTGGACTA
CCTCTGGCTGTGGCCGTTCTTTTTCTGGAAGATGGCGGCGCTGTTCCTGCTGATTCCGGG
GGCTGCGTTGACTGTCTTCACTGTGGCGTTGCGGCGCCAGCAGCGCCGGGCATCGGTGCC
GCCGACTTCAGCAAGGGATAGGGATTGATCGACTCTCCCTTCCACCACTGCTTCTCCGGC
CCCAAGACATGCACTTCGAAGTGCAGGTGCGGGGCCTCGGCGCTGGCATTGCCGGTGCTG
CCGACGTAGCCGATCACATCCCCGCGCTTGATCGCCTGTTTCTCGGCCAGGCCATCGGCA
TAGCGCTGCAGGTGCGCGTAGTAGTAGCACCAGCGTCCGCTGGGCTCGAACTGGTAGATA
GTCAGCCCGCCGCGTTTGCTGTCGAACAGTTTTTCCACCGTGCCATCAGCCACCGCGAGT
ACGGGAGTACCTGCATCGGCCATGATGTCGATGGCATCGTGCACGCGGCCTTCGCTGCGT
GCATCGGTGAAGGTATCGCGCAGCTGCGAGGCCAGGATGCCCTGCACCGGCAGCAGCAGG
CCGGACGGTGCATCCGCAGCCTGCGCGGCCGGCGGCGCGGTGGTGGCGGGTGGGGCCGTT
GCGCGTGGCGCTGGTTCGACCACCGGCGCGGCGGACACCGCCGATGGCGCTGCCGGCAGC
GAGGCGGCTACCGGCTCACTCCCATCGCGACGCAGCCACCAACCTGCCCCCAGTCCCAGC
AGTACGCCCAATACGATCAGCTGCGAAAGACGCATGGGCTTACTCCTGCATCACCACGGG
CACCGAAGTATCCACTGCGTCGGCCACACGCACCGCATCCCAGTTGGTCATGCGTACGCA
GCCATGCGATTCGGTCTTGCCCACGTGGCTGGGTTCGGGTGTGCCATGCAGGCCGTAGTG
CGGCTTGGACAGGTCGATCCAGACCCGGCCGACCGGGTTGTTCGGGCCCGGCGGCAGCGT
CGCCTTCTTTTCGCCCTTGCGCGCATCCCAGAACAACTTCGGGTTGTAGTGGAACGGCGG
GTCGCGATACACGCCCAGGATCTTCCATTCGCCGATCGGCAACGGGTCGTGCTGGCTGCC
CGACGACACCGGCACCTGCGCGATCAGCTTGCCCTGCGCATCCAGCAACTGCAGGGTGGA
GTCGGATTTGTCGACCACGATCTTCGCCGCCTTCGGCAATGCCGCTGGTGCGATGTTGGG
CACTTGGATGCGGCTGCCAGCCTTGGTCAGATCCACGCCGGGATTGAGCACCTTCAGCAA
CTCCGGCGAGGCGTGGAAGCGCTCGCCCAGGGCTTCTTCCACACTGCTGAAACCCAGCGA
TTTCAGTTTGGCCTGTGCGGCAGGTCCTTTCGGTATGGGCTGGAACGGGCCGGCGACATC
CTCGGCAGTCAGCGTGTAGCTGGCCAGCGGCCCCACCGTATCAGCCTGCAGAGCCTTCCA
GGTGGCGTCGTCCAGCTCACCCGTCACGGTCAGCCCATGCGCGGCCTGGAAGCCCGCCAC
CGCGCGTCGCTGGTTGCTGCCCACTTCGCCATCGATCTGGCCAGGCGAGAAATTCGCGCG
ATCCAGCAGCACTTGGGCATGCAGTGCGGAGCGCACTGCGGTGTCCGGGTCGGCCTTCTC
GGCAATGGGGGCGGGCAGGTTGGGCGGCGGCACCTGCGCGAAGGCCGGCGACGCCAGCAG
CGAGAGTGCGAGCAGGGTGGATCGGGACACAGATGAGGGCATTGGGATCTCCAGCAGGTA
CGCCGCCACCTTGCCCGCAGACAGCGCCGAGCCGCCGTGAAAGGGATCTGATGCCCGCAT
GAGCAGGCATGTCATTGCGGCCGATTGCCAGCGGCAGGTGCCGCTGGGACGGGGACTCAC
CAAGGTGAACCGTGGCCGAAGCCACCGATGGAGGGCGATCAAGATTGCCTGCCGTGCCGC
CGATAAGGCCACATCCCCCCGTATTGGATACCCCCATGAACTACTTGAGGAACGTCAGGG
TTGCCTGGCGTCTTGGGCTGGGCTTTGGCCTGTTGCTGCTGCTGGTCGCCGCCGTGGTGG
CCACCGGCGCCACTGCCAGTGTCGTGCAGAAGCGCGCGATGCAGCAGGTGGTCGACGTCA
GCGTGGCCAAGGTGCGCCTGCTGTCGCAGATGCTCGATGCCAACAACCAGATGATGGTCG
TGCGCCGCGAAATGCTGATCCGTCAGGGCGAAGACCGCGGCAGCGACGAGAAGCGCATCG
CCGACCTGGTCAAGCGCTATGAGGCCAGCTGGACCGCCTACCAGGCGCTGCCCAGCGATG
CCCAGGGCAAGACCATCGCGGAAACCATCGCGGCCAAGCGTGCCGTTGCGCGCCCGCTCA
ACAAGCAGACCAGCGAACTGATGGAGCAGGGCGATTATCCCGGCGCCGTGGCGCTGACCC
TGGGCGCGGTGCAGGAAGCGGCCAACGGCTGGAACAAGGCGCTGTCCGATGGCGTGGACT
TCGAGGAGAAGGAAAGCCGTGAAGCTGCCGCCGAAGCGATCCGCCTGGGCGAACGCAGCC
TGCTGCAGCTGCTGGTGCTGGGCGGCGTCGCGCTGCTTGCCGGCATCGGCGCCTCGGTGA
TGATCGGCCGCAGCCTGACCGGCCCGCTGGCGCGCGCGGTGAACCTGGCCGAGCGGCTGT
CCAAGGGCCAGCTGGACCAGGAGTTCCGCCTCGGTGGCCGGGATGAGCTGACCCAGCTGG
GCGAGGCGATGGCCAGCGTGCGGCAGAGCGTGCAGGCGGCGATCGGCGCACAGCTGCAGA
TGGCTGAGCAGCACGAAGCGGGTGCGATCCGCTATCGCATGGACGACAGTGCCTTCCCCG
GTGATTTCGGCCGCATGGTGCAGGCCACCAACAGCCTGGTCGAATCGCACGTGCAGGTGG
AGCTGCTGATGGCCGAAGTGATGCAGCGTTACGCGATCGGCGACCTCAGCCGTGACCTGC
CGGACTACCCGGGCGAGAAGGGCACGCTGACCCGCACTCTGGCCGCGGTAAAGCAGAGCC
TGATGGCGATCAACGCGCAGATCGATGAACTGGCCCAGGCGGCTCGCGCCGGCGACTTCA
GCATGCGTGGCGATGCTGCTGCGTTCCAGTATCAGTTCAAGGCGATGGTCGAACACCTCA
ACGGCATGATGGCCAGTTCCCAGGCCAGCATTGCCGATGTTTCCGACGTGCTGCGCGCGA
TCTCGCACGGTGACCTGACCGCACGCATGGACGGTGAGTACGACGGCGTGTTCGCGCGCA
TGCGCGACGACGCCAATACCACCACCGCGCAGCTGACGGGCATTGTGCGGGGCATCCAGG
TGGCTGCCGACAGCATCAACAACGCGGCCCAGGAACTGGCCGCCGGCAACAACGACCTGT
CGCGCCGCACGGAGCAGCAGGCGGCCAACCTGGAGGAAGCTGCCGCGTCGATGGAGGAGC
TGACCTCCACCGTGCGCCAGAACGCCGAGCTGGCGCGTCAGGCCGACAGCGAAGCGCATG
CCGCCGGTGCCGCCGTACGCGAGACCGAGCAGGCGATGGCGCAGATGGCCTCGGTGATGG
GTGAGATCGATCAGTCCTCGGCACGCATCTCGGAAATCTCCACCGTTATCGACGGCATCG
CGTTCCAGACCAACATCCTGGCGCTGAACGCTGCGGTGGAAGCCGCGCGCGCGGGCGAGC
AGGGCCGTGGTTTTGCCGTGGTCGCCAGCGAAGTACGCACGCTCGCGCAGCGCGCCGGCG
TCGCGGCCAAGGAAATCAAGGAGCTGATCGAAGACGCCGCTGCCAAGGTGAAGAGTGGCC
TGGCGGTGACCGTTGAATCGGAAGCAGCGATCGCACGCGTGGCCCAGGCCAGTTCGCGCA
CCACCCAGCTGATGAGCGACATCGCAGCGGCCAGCAAGGAACAGGCCGCCGGCATCGAGC
AGGTCAACCAGGTGGTGGTGCAGATGGACCAGGTGACCCAGCAGAACGCGGCCCTGGTGG
AAGAAGCCACCGCGGCGAGCCGCGCGTTGGAGGAGCAGGCACATGCGTTGACCACGTCGG
TGGCGGTATTCAAGGTGGAAGGCGCAGGGGCTTCGGCCGTGCCGCGCCGTGCAGCCTGAG
CAGGCTGCTGACCCCGTGACAGGAATACGGCCGCCTTGGGCGGCCGTATTTCCATCGCCC
GCTCAGGCAGCAGGGAGGATCGCCCTCATTGCTCCAGGACGCTGCCGAGCATGGCCCCAA
GCACGTACAGCACGCCAAGCGTGGGAGGAATCACCAGAAGGTAGACGGTGATCCAGGTCA
TTCCGGAAAGCCAGCGTCCCACGCCGATGACGTTGAGTGCTGCGGTCTGCAGCATCACCG
GCAGTTGCATGAGGATGTAGGCGCTCTTGGGGTCGCTGTTGGACCGGGCATCGAGCACCA
GCCAGGCGGTCAGCGCGAGATAGAGCGCGCATAGGGCAATGCCGGTCCAGCTGAGCCAGC
GTGGCTTGCGCATGCCGCCTTCCTCGTCTGTCCGGGGCCATCAGGGTAGCGCCGCGACCA
GCGGCGTGCACTTCCCTGGGTCGAGCCGATAAGCGAAGCTGCGCGGCAGCGAGTCGTGCG
AAGGGACCTGAGAAGTGAGCAATGTGATGAACGCCGTGATGCTCCCGATCGTGATGCTGC
CCGGGCTGGATGGCAGCGGCCTGCTGTCGACATGCTTCGTGGAAGCGATGCAGGACCACG
GGGTTACCGTGCAGGTGCTGCCGCTGCCCATGCACGGGCCACAGGACTACGTCACATTGG
CGTCGATCCTGCGCGCGCAGCTTCCCATCTCTCCCTTTGTGCTGCTGGCTGAATCGTTTG
CCGGGCCGCTGGCTATCGAACTGGCGGTGGCTTCACCGCCGGGGTTGCGCGGATTGATAC
TGAGTACGACCTTCGCGCGGCGACCGGTGCCGCTGCCAGCGGCGAGCGCACGCTTGCTTG
CCCCTGCATGGCCACCGCCGCCGCTGGCGTTGCTGGCCCGGCTTCTGCTGGGGCATTGGC
GGACACGCATGAACCTTCGCGAGCTGCGACATGCGATCGCTGCGGTACCGACCGCGATCC
TGCGGCAGCGCGCTGCGGCGACACTGCAGATCGATGTCCGCGCGCAGTTGCCGAAGCTCA
CGCTGCCGACGTTATGCCTGCATGCACGACAGGACCACCTGTTGTGGCCGCCCAGCGTGG
CCGAGCTGCAGGTCTTGTTGCCCGATGCCCGGCACGTATCGCTGGAAGGGCCGCATCTAC
TGCTGCAGGCCCGTGCCGAGGCAGCCGCAGCCGAAGTTGCCGCATGGATGAGGGCGCTCC
CCTCCTGATCGAAGACTCAGCCGCGTGCACGCGTGCGCGCGGCTTTCTTCGCCGCCGCCT
TGCGCACGGTCTTCTTCGCGGCCCGCGTCTTGGCTGCCTTCTTCGCGGCGGCGCTCCGCG
CGGCGGCCGTACCCGCCTTCTTTACCGCTGCCTTCTTCGCCGTCTTCTTTGCGGCCTTCT
TTGTCACGGTCTTGCGAGCCGGTGCCTTCTTCGCCACCGCCTTCTTCGCAGGTGCCTTCT
TCGCCGCCGTCCTCTTGGTTGCGGCCTTCTTTGTGGCCGATTTCCTGGCAGGCGCCTTCT
TGGCAGCCTTCTTGCTGGTCGCCTTCTTCGCGCCCTTGCGGGCACTGCCGGCGCGCTTGC
CGCCGCCGTCCTGCTTGTTCACGGTGGCCCAGGCAATGCGCTCGGCGGTGCCTTCACTCG
CGCCGCGATCACGTTCGCTTTCCTCGATGTGCTCGGCCTGTCGCTTCTGCTTTTCGGTGT
ATGCGGATTTGTCACCACGGGGCATGACGATTCTCCTGTCGTTGTGGTCAGGCCAGCAGG
CGCAGCTTGGGCTCGCGCGCCCACTGGCGGGTGGCGGCCGCCGCCAGGAATGCCTTGGCG
TCTTCTGCTTCGACGATGCCGGGGTCGTTGCCGACGCGCGCCGCCTTCAGCAGCACCTGG
CCGCCCGCGTCGCTGGCGATGGCCTTCAGGTGTGCCCACGCCTGGCTGACGAATTCGACG
GCTGCACTCTCTTTCGACAAGGCCTTCGCGGCTTCAAGGCTGAGCACCACGGCTACTGCA
TCGAACACGGCTGACGGGGTACCCGCCAGCTGCCCATCTGCCGCCTGCAATGCGCCATCG
CTCAGCGTGGCGCCTCCCACTTTTGGCGCGACCAGCTTCACGTCTGCACCTGCCTTCCGG
GCGGCCTTGCTCAGGCTGGCAATCACGCGCGCGTCGGAGCCTTCGTCGAACAGGATGCCG
ATGCAGCGACCCTGCAGGGTGGGCTTGTTACGCCCGATCACGCGCACCTCGGGAGCGGGT
GGCATGTCCCGCACCGGCGTGGCGGTTGGGGCCGGGTCGGGCAGCGCAGGCAGGGCCAGG
CCATCGGCCACGCGCTGCGCCAGCGCGTCATCGATGTTGCGCAGGTGGCTGACGGTGCGC
ACCCGCACCTTCAGCGTTTCCACCTTGGACAACTCGAACACCAGCGCCGATGCCAGGTGC
GCCTGCTCCGGCTTTTCCAGGCTGCGGAAGAACATCCGGGCTTGGCTGTAGTGGTCGGCG
AAACTCTCCGCGCGGGTGCGGCCCTTGCGGCCATCGTCGGCGCTGGCATGGCTGCGGAAT
CCGGCAGGCGTCTCGCGCGGGGTGTCGTCCTGCAGCGAGCTGGGATCGTAGGCGACGCGG
CCCTTGGGCACCTGCATCTGCATATGGCCGTCGCGCTGATGATTGGCAAACGGACACTTC
GGTGCATTCACCGGGATCTGGTGGAAGTTCGGGCCGCCCAGGCGCAGCAGCTGGGTGTCC
AGGTAGGAGAACAGGCGGCCCTGCAGCAGCGGGTCGTTGCTGAAGTCGATGCCGGGCGGC
ACGTTGGCCGGGCAGAACGCCACCTGCTCGGTCTCTGCGAAGAAGTTGTCGGGCCAGCGG
TCCAGTACCATGCGCCCGATCACCTGCAACGGCACCAGCGATTCGGGAATGATCTTGGTT
GGATCCAGGTGGTCGAACGGGAATGCGTCGGCGTCTTCTTCGGTGAACAGCTGCACCGCC
AGCTCCCATTCGGGAAAGTCGCCGCGCTGGATGGCCTCGAACAGGTCGCGGCGATGGAAG
TCATTGTCGGCCGATTGCAGTTTCAACGCTTCGTCCCAGACCGTGGACTGAATGCCCAGC
TTGGGCCGCCAGTGGAACTTGACGAACGTCGACTCGCCGGCCTCGTTCAGCAGGCGGAAG
CTGTGCACACCGAAGCCTTCGATCATCCGCAGCGAACGCGGGATGGCGCGGTCGCTCATC
GCCCACATGATCATGTGCATCGATTCGGGCATCAGCGAAATGAAGTCCCAGAACGTGTCA
TGGGCCGACGCGGCCTGCGGGAAGGCGCGGTCCGGCTCCATCTTCACTGCGTGCACCAGA
TCCGGAAACTTCATCGCGTCCTGGATGAAGAACACCGGGATGTTGTTGCCGACCAGATCC
CAGTTGCCTTCCTTGGTGTAGAACTTGACCGCAAAGCCGCGCACGTCGCGCGGGGTATCC
ACCGAGCCTGCGCCACCGGCCACGGTCGAGAAGCGGGTGAATACCGGCGTCTTCACGCCG
ACCTCGGTCAGGATGCGTGCGCGGGTATGGGCTGCCAGTGATCGGGTCAGCTCGAAGTAG
CCGTGTGCTGCGCTGCCACGTGCGTGCACGATGCGCTCGGGAATGCGTTCGTGATCGAAG
TGGGTGATCTTCTCGCGCAGGATGAAGTCCTCCAGCAGCGTGGGCCCCCGAGGACCCTGC
CGCAGGGAGTTCTGGTTGTCCGCCACCGGAATGCCCTGGTCGGTGGTCATTGCCGGATGG
CTACCCCCGGCCTGCTGGTGCAGTTCATCGCCATCGCCCCGGCGGTGGCTTTCGGCAGGG
ACGGTTGCGCGCTTGCCGGTCGGCTTGCTGGCGGCCATGGACGTTTGCTCCGGATCATCA
AAAGGAATCACGACACTGGAACCAGCCCCGTTAAACCACGGTCCGGCAAAGGTGAACGTA
CGGGCAAAAGCAGGCTCGGGTATGCTTGCCGCATGCGAGTCGAGCCCGCCGACATCGAAG
CCCTGTTCGACGCCATCCCGGATGTGCTGTTCTTCATCAAGGACCGCCAGGGGCGTTACA
CCCACGTCAACCAGACCATGCTGCGGCGGCTGGGTCTGCGCGCGCGCAAGGACGTGATCG
GGCGTACGGCGGCCGAAATCTACCCGACCGGCCTCAGTGCGGACTACGTTGACCAGGACG
CCCGCGTGCTGTCCGGTGAGGTGATCGAGAACCTGATGGAGCTGCACCTGTTCGCCAACC
GCGAACCGGGCTGGTGCCTGACCTGCAAGCGCCCGCTGGTGGTCGACGGGGCCATCGAGG
GCCTGATCGGCATTTCCCGCGACCTTGGCCAGAAGGACAGCCTCGGCACCCAGTACGAGC
AGCTGCGGCTGGCGCTGGCCCACCTCAACGCGCACTACGCCGAGAACGTGCGCATGCAGA
CCCTGCTGGACATCACCGGCTTTTCGCTGTCCAAGCTGGAGCGCAGCTTCCGCAAGGTGT
TCCAGATGACCCCGCAGCAGGTGCTGACCCGGCTGCGGATCCAGATGGCCATGCATCTGC
TGCATGGCGACGACAGCATCGCCTGCATCGGCCAGGCCTGCGGTTTCAGCGACCAGAGTG
CCTTCACCCGCAAGTTCAAGGCTGAAACCGGTTTCTCGCCGCGTGCCTATCGTGCCCGTA
TCGGTGGGAACGTCGGCGAGCCGGCGCTGGCCTGAGCGGCCTGCTGCGCTGTGCCTATCC
CCGTGGGCACGGGACAGGGTAAGGTGTCGCCCCTGTAGCCCGCCGCCAGCCCCGCCGATG
CCCAACTCGATTCCGACCGCTTCGCCGTCCCGCCTCGGACATTCGCTCAAGCCCCGCCAG
CTGATCATGATGGGCCTGGGCAGCGCCATCGGCGCCGGGCTGTTCCTCGGCTCGGGCGTG
GGTGTGCAGGCGGCCGGTCCGGCGGTCCTGGTGTCGTATCTGGTCGCCGGAGCGCTGGTG
ATCATCGTGATGAACGCTCTGGGCGAGATGGCGGCGGCCAAACCGACCAGCGGCGCGTTC
TCGGTGTATGCAGCCGACGCCATGGGCGCTACCGCCGGTGCCACCGTGGGCTGGCTGTGG
TGGGTGCAGCTGGTGATCGTGATCGCCGCCGAAGCAGTGGGTGCGGCCGGGCTGCTGGCC
ACGGTCTGGCCGGCGATACCGGTACCGATGGCGGCGTTGGCGTTCATGCTGTTCTTCACC
GCGATCAACCTGCTCGGAGTGAAGAACTTCGGCGAGTTCGAATTCTGGTTCGCCATCCTC
AAAGTCGCGGCGATCCTGGCGTTCATCGCCATTGGCGTGGCGCTGCTGATGGGATGGCTG
CCGCAGGTGACCTCCCCGGGCCTGAGCAACTTCACCGAACACGGTGGTTTTGCGCCGAAG
GGCCTGGCCGGGATCGGCGCGGCGCTGCTGGTGGTGGTGTTCGCCTTCGGCGGCACCGAG
ATCGTGGCCGTGGCGGCGGCCGAAACCGAAGACCCCGAGCGCAGCATTGCCCGTGCCATC
CGCACCGTGGCCTGGCGCATCCTGGTGTTCTACATCGGCTCGCTGAGCGTGATCATCGCC
GTGGTGCCGTGGACCAGCGAGGCGCTGAAGTCGCCGTTCGCCGCCGTGCTGGACATCGCC
CGCATCCCGGGCGCTGGTACCGCCATCACGCTGATCGCCGTGATCGCGCTGCTGTCGGCG
CTCAATGCCAACCTCTACGGCGCCTCGCGCATGATGTATTCGCTGGCGCAGCGTCGCGAA
GCGCCGGCCGTGCTTGGCTGGACCGACCCGCGCCAGGTGCCGGTGATCGCCGTGCTGGCC
AGCGTGCTGTTCGGCTTTGCCGCCACGGTGATGGAACTGCTGTTCCCGGACCGGGTGCTG
CCGGTGCTGCTGAACATCGTCGGTTCCACCTGCCTGCTGGTGTGGACGCTGTCGCTGGTC
TCGCAGCTGGTGCTGCGTCGTCGCGCGGATCGTCTGGGTACCCGACTGCCGTTCCGCATG
GCCGGTTTCCCGTGGCTGACCTGCTGTGCACTGGCGATCCTTGCGCTGATCTTCGGCCTG
CTGCTGAGTGAGTCGCACACCCGCCTGCAGTTCCTGTCGATGGTGGCGTTGACCGCCACG
ATCGCCGCCAGCAGTGCCATCGCGCGGCGCATGCGCCAGGCGTGATTCTGTAGAGCCGAC
CCTGCGGTCGGCTGCTGTTTGCGCGATCGCCAGCCGAGCATGGGCTCGGCTCTACAACAG
GCACACACTCCGCGTGGCACTGTGCAGGCAGGCCGTCATCGGCCCGTCGACCAGGAGTAC
CGCATGCTGCGCAGCCGTCCCTTCCTGATGTTCACCGGCCAGGCCGAGGCCGCGCTGGCC
CTGTACGCCGAAGCCTTTGCCGATTTCCGGCTGCTGGCCCTGCAACGCCATCCCGAGGGG
GCCGGCGCCGGCGTGCCGGGGCAGGTCCGCCAGGCCATCTTCCTGCTCGGTGGCACCCAC
TACCTGTGCTTCGACAGCCTGGACGTGCACGATTTCACCTTCTCGCCGTCGATCTCGCTG
TTCGTCGAGTGTTCCGGTGCCGAGCAGTTCGAGCGCGCGGCACGCGTGCTGGGTGAGGGC
GGCCATTGGTTGATGCCGGTGGGCGACTATGACTTCAGCAATCGCTACGGCTGGGTGCAG
GACCGCTTTGGCGTGTCGTGGCAGTTGAGCCTGGGGCAGATGCCGGACCCGTGATCGGAT
GCTTGTGGGTGTGGGCCTTGGTCCACACGCCCCATGAAAACGGCCCGCTTGCGCGGGCCG
TTTTCTTTACCGATGCAGTGAGGAATCACGCCTCGACTTCATCATCCTTGTAGGCATCGA
CCGGGATGCAGGCGCACATCACGTTCTTGTCGCCGTACACGTTGTCGACACGCGCCACCG
GCGGCCAGTATTTGCTCTGCTTCAGGCTGGCCAGCGGGAAGGCGGCCAGTTCACGCGGGT
AGGCGTGGGTCCACTCGCTGGCGGTCACTGCGGTGGCAGTGTGCGGCGCGTTCTTCAGCG
GGTTGTCCTCGCGGTCGAGGCGGCCGTCTTCGATCGCGGTGATCTCCTCGCGGATCTGGA
TCATCGCGTTGATGAAGCGATCCAGTTCGTGCAGCGATTCGCTTTCGGTCGGCTCCACCA
TCAGCGTGCCGGCCACCGGGAAGCTCAGGGTCGGGGCATGGAAGCCGAAGTCGATCAGGC
GCTTGGCCACGTCCTCGGCACCGATGCCGCTGGTCTTCTCCAGCGGGCGCACGTCCAGGA
TGCACTCGTGCGCCACCAGGCCGTTGCGGCCGGTGTACAGGGTCTTGAAGTGCGGGGCCA
GGCGCTTGGCGATGTAGTTGGCGTTGAGCTGCGCGACCTGGGTGGCCTTGCGCAGGCCGT
CGCGGCCCATCATCGCGATGTACATCCAGCTGATCGGCAGGATCGAGGCGCTGCCGAAGC
TGGCCGCGCTGACCATGCCGACCGGGCCGTTGTCACCCAGCTTGCCCGGCAGGAACGGGG
CCAGGTGCTCCTTGACCGCGCACGGGCCGACGCCCGGGCCGCCACCGCCGTGCGGGATGC
AGAAGGTCTTGTGCAGATTCAGGTGCGAAACGTCCGACCCCCACTTGCCCGGCTTGGCCA
CGCCGACCAGGGCATTCATGTTGGCACCGTCGGTGTACACCTGGCCGCCGTGCTTGTGGA
TGATCTCGCAGATCTCCACCACCTCTTCCTCGAACACGCCGTGCGTGGACGGGTAGGTCA
TCATGATCGCGGCCAGGCGGTCGCTGTACTTCTCGGCGTTGAGGCGGATGTCCTCGACGT
CGACGTTGCCGTTGGCATCGGTCTTGGTCACCACCACCTTCATGCCGCACATCTGCGCCG
AGGCCGGGTTGGTGCCGTGCGCCGAATCCGGGATCAGGCAGATGTCGCGGTGGCCTTCGC
CGCGCGAGCGGTGGTAGGCGCGGATCGCCAGCAGGCCGGCGTACTCGCCCTGCGCGCCGG
AGTTCGGCTGCAGGCTGACCGCGTCATAGCCGGTGCATTCGACCAGCATCGCTTCCAGCG
TGTCGATGAGTTCCTTGTAGCCCAGCGCCTGGTCGGCCGGCACCAGCGGGTGGATCTGCG
AGAACTCCGGCCAGGTCACCGGGATCATCTCGGCGGTGGCGTTGAGCTTCATGGTGCACG
AGCCCAGCGGGATCATCGTGCGGTCCATCGCCAGGTCCTTGTCGGCCAGCGAGCGCAGGT
AGCGCAGCAGTTCGTGCTCGCTGTGGTGGGTGTTGAACACCGGATGGGTCAGGAACGCGG
ACTGGCGCAGCAGGCCGGCCGGCAGTGCGTCGGCGGTGCTGGCATCCAGCGCATCGATGT
CGGCCTGCGCGCCGAACACGGCGGCCAGCGCGACCACGTCGCCGCGGGTGGCGGTCTCGT
CCAGGCTGATGCCGACCGAGTCGCTGTCGATCGCACGCAGGTTGTAACCGGCGGCGCGGG
CCTTGGCGTGAATCTCATCGGCATGCACGCCGGTGATGTGCAGCGTATCGAAGAAGTCGC
CACCGACCTGCACGCCGGCCTCGCGCAGCGCGGCGGCCAGGATCGAGGCCAGGCGGTGGG
TACGCCGGGCGATGCGGGTCAGGCCTTCCGGGCCGTGGTACACGGCATACATCGAGGCCA
TCACCGCCAGCAGCACCTGTGCGGTACAGATGTTGGAGGTGGCCTTCTCGCGGCGGATGT
GCTGCTCGCGGGTCTGCAGGGTCAGGCGGTAGGCCGGGTTGCCCTGGGCATCGACCGAGA
CGCCGATCAGGCGGCCCGGCATCGAGCGCTTGTAGGCGTCGCGGCAGGCCATGAATGCGG
CGTGCGGGCCGCCGAAGCCGAACGGCACGCCGAAACGCTGGCTGTTGCCGACCACGATGT
CCGCACCCCATTCGCCCGGGGCGGCCAGCAGGGTCAGCGCCAGCAGGTCGGTGGCCACGG
CCACCAGGCCGCCGCGCGCGTGCACGGCCTCGACCAGCGCCTTGTAGTCGCCGATCTGGC
CGAAGGTGTCCGGGTACTGCAGCAGCAGGCCGAAGGCTTCTGCTTCCAGTGCCTCGGCCG
GGGTGCCGACGCGCAGCACGATGCCCATGGGCTCGGCGCGGGTGCGCAGCAGTTCCAGGG
TCTGCGGGTGCACGGCGTCGTGCACGAAGAAGGTGTCCGATTTCGACTTGGCCGAACGCT
TGGCCAGGGTCATCGCTTCAGCTGCGGCGGTGGCTTCGTCCAGCAGCGAGGCGTTGGCGA
TTTCCATGCCGGTGAGGTCGGCGCACAGGGTCTGGAAGTTGATCAGCGCTTCCATGCGGC
CCTGCGAGATCTCGGCCTGGTACGGGGTGTAGGCGGTGTACCAGGCCGGGTTTTCCAGGA
TGTTGCGCAGGATCACGTTCGGCGTGTGGGTACCGTAGTAGCCCTGGCCGATGAAGCTGC
GCAGCACGGTGTTCTTGTCGGCGATCGCACGGATCTTCGCCAGTGCCTGCACTTCGGTCA
TCGATTCCGGCAGTGCCAGCGGCGCCGGCGACTTGATCTTGGCCGGTACGATGGCATCGG
TCATCGCATCCAGCGACGCGTGGCCGACGACGTCGAGCATCTGCGCGATCTCGGCATCGT
TGGGGCCGATGTGGCGCTCGACGAACGCATTGTGGTGCTCGAGCTCACGCAGGGAAGGGG
TGTTCTGGGACATGGCGAAGGATCCGTCAGGAAAGGGCACACGCACGGGCACAAGCCGCC
GGTCGGCGGTCTGCGGGGCGCCCCTCTGTCCTTTTGCCTGAGAGTTTGGAAGCGCGGAAA
ACCGCGGCTTCGTGCCCCTTCGGCGCCGGATCGAACCGGTCTCTCCAGAGTTGTGTTACG
GGTGGTATCGGGCCTGAGCGATTACGGGCGTTGCGCCTTCGGCAGCGGTGTTCCGCTTCT
CCCACCGTGTTGCCTGCCGATTATAGCCCGTTGCGGGCGCGCCAGCCGCCTGCGGGCCCG
GCCGCGGCGCCTGAATGGCCGATGGCCCGCCCGTGCGTTTTGTGCACTGCTGCATGGCAT
CAGGCGCAATCCCCACCTATGATGGGCGGATACCCGAATTCATCTGGCGCCGTCCCTGCT
GCAGGGGACTGGCGCCCGCCGTGCGTGCCGCGCATGGCCCTGCCGGACGCCTTCTCCATG
ACCGCCGCTGTTGCTCCTTCCACCCGCCGCATGGCCCTGCTGCTCGCCGGCCTGGCCATG
TTCGGTCCGTTCTCGATCGACACCATCTTCCCCGCGTTCCCGCAGCTGGCCCAGCGCCTG
GCGGTGGACGAGGTGGCGGTGCAGCAGACCATCAGCGTGTACCTGCTGTTCTACGGCCTG
ATGAGCCTGGCACACGGCCCGCTGTCCGATGCCTGGGGCCGCAAGCGGGTGATCCTCGGC
GGCCTGGTGGTGTTCGTCGGCGCCTCGGTCGGCTGTGCGCTGTCCACCGATCTGACCACG
CTGCTGGGGTTCCGCGCCCTGCAGGGCCTGTCCGCAGGCGTCGGCATGATCGTCGGCCGC
GCGGTGATCCGCGACCTGTACCACGGTCACGACGCGCAGCGGCTGATGAGCCAGGTGTCG
ATGCTGTTCGGCATCGCCCCGGCGATCGCGCCGATCATCGGTGGCTGGATCCTGCTCAGC
GGTGCTGGCTGGCCGCTGATCTTCTGGTTCCTGGTGGTGTTCGCACTGGTTCTGCTGGCG
GCCACCGCCCGCTACCTGCCGGAGACCCATCCGCTCGAAGCGCGCGTTCCGTTGTCGCCG
CGGGTGCTGATGCGTGATTACGTGCGCATCGGTTTCAATCCGCGCTTCCTGCGCCTGGCG
CTGGCCGGCAGCATCGGTTTCGGTGGCATCTTCCTGTACATCTCCTCGGCACCGGTGTTC
GTGATGCAGCACCTGCACCTGGGCGAGGGCGGTTTCGCCTGGCTGTTCATCCCCACCATC
GGCGGCATGACCACCGGCTCGTTCCTGTCCGGGCGCATGGCCGGGCACACCACGCCCACC
CGCCAGGTATCCATTGGTTTCGGCCTGTGCGCGCTGTCGGTGCTGCTGAACGTCGGCTAC
GTGGCGCTGGCGCCGCAGTTCGTGCTGCCGTGGGCGGTGCTGCCGATCTTCCTGGGTGGC
ATGGGCATGGCGCTGATCTTCCCGATCCTGGCGCTGGCGGTGCTGGACATGTACCCGCAC
CAGCGCGGCCTGGCCTCGTCGCTGCAGGCCTTCGTGCAGCTGATGATCAGCACCGTGGTG
GCCGGCGTGGTGTCGCCGCTGCTCAGCGCCAGCCCGCTGCACCTGGCGTTGGGCCAGGCC
GGGTTCTTCGGCGCCGGCTTCGTGTTCTGGTACTGGGAACACCGGCGCGAACGCGCGGCG
CAGGCAGCCTGCACGGGTCACTGAGCAGCGCGCAGGGGTAGGGCGGGCCGTGGCGCCCGC
AACGCTTGCGGCGGGAAACCGCCGGACTAGGCTGGGCACTCCAGCCAGCCGGTGCACAGG
TGCACGACAGCCAGCCGATCCACTGTCGTTGCATGAGGTTCCCCATGGCTGCGCAGCAGA
CCTACCGCCTGTTCGAGGTGGCGCTGAAGGAGCGCCGCGTTCTTTCCCCTTCCCTGGACC
GCATGGTGTTCACCGGTGCCGACGTGGCGCGGATGACGACCGGAGGGCCGGACCAGCGCA
TCAAGGTGTTCTTCCCCTTGCCCGGCCAGGAGGCGCCGCAGGTCCCCAGCGGCGAGGACT
GGTACCCACGCTATCGGGCCCTGCCGGACGATCAGCGCCCGCCGATGCGCACCTACACCC
TCCGCCAGCTGCGTGCAGAGCAGGGCGAGGTCGATGTTGATTTCGTGCTGCATGGCGAGA
CCGGGCCGGCCTCGCGATGGGCCATCCATGCACGGCCGGGCGACCGCGTGGTGCTGCTGG
CCCCGGATGCCGACTGCGCCGACAGCAGCGAGGGCTGGGAATGGAAGCCGCCGGCCGGCG
TTGGCCAGGTGCTGCTGGTGGCTGACGAGACCGCGCTGCCGGCAGTGGCCGGCATTCTTG
AGGAACTGGCGGCCAGGGTGGATCCGCCGCGTACGCTGGCCCTGCTGGAAGTGGCGCAGG
CCGGTGATGCGGTTCGCCTGAAGGCGCCGGCCACGGCCGAGCTGGTCTGGTTGCCGCGCG
GGCGGGCGGCGTACGGGGCGCCTCTGTTGCAGGCGGTGCAGGCGCGCCTGGCCGCCTCGA
GCGTGGTCGCTGGCGAAGAACTGGAAGAGATCGACGTCGACGCGCAGATCCTCTGGGAAC
AGGCCGATGCCAGCGTGGCCGGGCCGCTGTATGCCTGGGTGGCAGGCGAGGCGGGAGCGG
TGATGGCGATCCGTCGCCATCTGGTCCGCGAGTGCGGGCTGGACCGCCGCACGATCACCT
TCATGGGTTACTGGCGGCACGGGAAAGTGTTGGACTGAGGGGGTGTGAAGCGGTGTGGCG
GGCGGGGTGCGCTATCCTTGCGCCCCCCTCGCAGCGGTACCGCACCATGTCCACCAGCTC
CAAGACCCGCCGCGACCAGCGCCGTCGCCAGGAAAAGCAGGCCGCCAACAAGGCCGCTGC
CCAGGCCTCGCCGGTGGAGCCGCATGCGGAACTGCGCGACGCGCAGCGCACCCTGCTGGC
CGGTGTCGTGCGCCGCGATGGCGAATGGGTGCTGGGCATGGACGGCCGTATCGCCGGCCA
CAGTGACTCCGCCGCGCAGGTACTGGCGCTGATCATGCAGGCCGGTGAACTGCACGAGCG
CAACGGCACGCCGGTGCGCCTGATGTACTCCGATGCGCTGCGCGACGCCGCACAGGCCGA
AGCGAAGGAAAAGGGCCAGACCTTCGAGGAGTTCAAGGCGGACCTGGCCGCGGCGATGGC
GGCGAAGAAGGACAGCTGACAGGCATTCCGGTAGAGCCGGCCGCTGGCCGGCTGCCCGCG
GGGTCTTCATCGCGTAGTTGCCGGCCAGCGGCCGGCACTACCAGGAAGGGGCGGATCCTT
GCGGACCCGCCCCTTTTCTCATTTCGCCGCCGGTGCCGCGTTGGCCTGCCAGCCGCACAT
CTGGCCTTCGTTCTGCTGCTTCAGCCACTCGTTGACCGGCGTGAAGTACTCGATCATCGG
GCCGGCATCGAGCTTGTCGGTGCCGGTCAGCTCCTTCAGCGTGGCCTGCCACGGCTGGCT
GGCACCCTTGCTCAGCATCGCCCAGTATTTCTGGCCGGCTTCCTTGTTGCCGTAGAAGGT
GCACTCATGCAGCGGGCCCTTGTAGCCGGCCGCGTCGCACAGGCCCTTGTAGAACTGGAA
CTGCAGGATGCGCGCCAGGAAGTAGCGGGTGTACGGGGTGTTGCCTGGCACGTGGTACTT
CGCGCCCGGATCGAAGAACTCCTCGCCACGGGTACTGGCAGGCGCCACGCCCTGGTACTT
GGCCTTCAGGTCCCACCATGCCTTGTTGTAGTTGTCGGCGGTGATCGAACCATCGAACAC
ACCCCAGCGCCAGCGGTCGATCATCAGCCCGAACGGCAGGAACGACACGCCCGACAGCGC
CATGCGCATCTGGTTGTTGATGACCGCTTCGCGGCTTTCGGTCGGCGTATCGACCAGGCC
GATCGAGCTGAGGTACTTGGGGGTCATCGCCAGCACGATGGTGTCGCCGATCGCTTCATG
GAACCCATCGTTGGCACCGCCCTGGAACAGCGGCGGCAGCGGGTTGTAGGCCAGGTCGTA
ATAGATGTGGCCCAGCTCGTGGTAGATGGTGGTGAAGTTCTCTTCGTTCGGCTTGATGCA
CATCTTGGTGCGCACGTCGCCTTCCATGTTCATGTCCCAGGCGCTGGCGTGGCAGACCAC
ATCGCGGTCATCGGGCTTGATGAACTGGGTGCGTTCCCAGTACGACTGCGGCAGCGACGG
CATGCCCAGCGATACGTAGAAGTCCTGCGCGCGTTCGGTCATCTGCTTGGCGGTGCGCAG
TTCGGCCTCGCGCTGCGCCTTGTACTGCGCGGCCACGTTGGCATCCTTGCCGGCCTTGGC
CAGCGCCGCGCTCAGGTTGGTCTGGTATTGCTTCTCCAGCGCCGCGGTGATGTCCAGGCT
GCCGGCGCCCGGGTACGGTTCCAGCTGGTCCCACAGGTTCGACCAGTCCTGCTGCCACAT
GTTGCCCAGCAGGTGCGCGGCGATCAGGCCGTTGCCCACTTCGGCCTTGTCCTTGCCGTA
GGTCTTGTCCAGCTTGCCGCGTGCGTAGCAGTGCAGCTGCTCGTACATCGGCTTGACCTG
TTCCCACAGGCGGTCGGTTTCCGGGCCGATCTGCTCCGGCGGCATGTCATAGCCGCTGCG
CCACATCTGGCCGGCATCGGTGAAGCCCATGCCCTTGGCGCCTTCGTTCACCAGGCCGAC
GAACTTCTGGTAGTCGCCGCGCATGTTCTTGGTGGTGCTGTGCCAGCCCTGCCAGGCGTC
GAGCTGCTTGTCATAGTCGCGGCTGCGTGCCAGCACCTGCTCCAGCTCGCCCAGCTGGCG
GCAGGAGTTCGGATCGTTGGCATCGGTGCAGTACTTGCCGGCGCCATAGCTGCCTTCCAT
GCGGGTGGCGATCTGGGTCAGCTCGGCCAGCTTGGCCGGGTCGCGCGGTGCCGGCATCGA
CGACATCAGCTTCAGCAGGTGGATCGCGCGCTTGCTGTCCTCGCTCATCGGCTTGCCGTC
GAACTTCGCAGCCTGTTCGATCCAGCTGTTGAGCTGGGTCAGCGAGCGCTCGTTGGCCTT
GGCCGCGATGCGTTCCGAATCACTGTTGATGTAGGTGGAGGACAGCCACTGCGCCGAGGT
CATCTCCGGGTAGGCGGCCTTGAACTCGGCATTGATGCGGGCCACGAACTGGTCGGCGGT
TTCGCCGGCCGGGGCGCTGCTGCTGCTGGCGGTATCGGTGCCTGGGGCAGCTTCCTTCTT
GCAGGCGGCCAGGGCCAGCGTGGCGGCGGCGATTGCCGAGGCCAGCAGGAGATGACGGTG
TTTCACGGGCGGTCCTTGGGTGGTGAACGACGGCCGAAGGCTAGTGGGCAGCCGCTGCCA
CCGCAAGTGGCGGAAGTCGGCCGGGCGGCGCCCGGCACCCGCAGAGGCCAGAGCACAAGC
AACAGCAACCGCCGAAGCAACCGCAACAGCGGGGTATCCGTGGGATGGCGCGGCGGTGTG
GGCTTGCAGGACACGCCGTAAACCCATCCATGGGGGCTCGATGGCGCCATCCATGGCGCC
AACGGTCCTGCAAGCCC
>contig00020 len=45878 cov=32.0 corr=0 origname=NODE_20_length_45878_cov_32.015317_pilon sw=shovill-spades/1.0.4 date=20230425
GCGGCTGTGCGTTCGGGCGCTTGCGAAGCAGTGCTTCGCAAGCAAAGCGCCCTCACCCAT
GGGGGCTTGGCCGCGGCATCCATGCCGCGGACACTCCCGCAACCGGACCCATCCCGCCTT
TGACAGTTTCCTGCGAACTGTCGGAATGGCTCTTGGGGTCAGATCCGTTTTCCTGCGGAA
AACGGATCTGACCCCGGATTCAATTCGATATCTGAGAGAAAAATCGTGTCGACCAAGCTC
GACACCTACCAGGAGCAACAGCAACCGCCGTGGTTGCCGGCCGCCCCGCCATCCCACGGA
ATGCACGCTGTTGCTGTTGCTGTTGCTGTTGCTTCGGCCGTTGCCGTTGCATCGGCAGGT
GCAGGGCGCAGCCCTGCCGAAAAACCTACTTCACCCGACGGCCCGCGCGGTCGATGCGGA
ACCACTCCCCGCCTTCCATCGGCGTGTGGCCATCGGCATCCGGCGTGCCGCGCCGACAGC
CGTTGCAGACCTCGGCCACGCCATCCTGGAACGGCCACCCGAAATCGTAGGTGCCGGGCA
CCACCTGGCGGAACGTCAGGTCGAAGTAGCCGACACGGTTGCCGACGCGGCCGCGCAGCA
GGCCTTCCTGCGGTGTTTCCGGGCCGTTGTCCCAGGTCAGCACAGGCAGGCTGCGGCCCT
TGCGGTCGACGTAGTGGAAGCCCTGGTCGGCATACACCACGGCCAGGCCGTGGTCGTCGT
AGTTCAGGTCCTTCAGCGCATCGGCGCTGATCTTCGGCCGGTGATCGACCACCTCGCAGT
TGGGCAGCGGCCACAACCCGTGTTCGTCGGTCAGCAGCTTGCAGGCCGGCGCCTGCGCCA
GCGCGCTGGAACCGGCCAGTACGCCGAGCAGGACCAGCGACCGCGCGAAGCGGCCGCGGT
CGAGGCGGGCCTGCCGCACGATCACTTGGCCTCGGCCTTGCGCTCGAAGGCCGTCGGTGC
CGGCAGCTGCACCGGCACGCCCTTGTCATCGCAGGTGCCGGCCTGGCACAGGCGCTCGCG
CAGGGCCGGGGTGGCCTGCACGATCATGTGGTAGATCGCGTTCTGTTCCAGCGTGCCGCG
GATCGCCTTGCTGCCCGGGCCACGCGCCCAGATGCCGACATCCTCACCACCGTGCGATTC
GGACTTCATCGGCACCAGTGCTTCCTGCATGTAGTCCGGATGCTCGGTGTCGACCTCGCG
CAGGTTCGGGCGGCCGTTGGCCGGTTCGAAGCTGCTCGGGTTGTGCGGGTAACGCTTCGG
GCCGGCCGGCTGCTGGTTGCTGCTGCCGGTATGGCCCGGGCCGTTGGCATAGCTCAGCGT
GGTGTACGGCTGGCCGGTGCCGTCCAGCGCGTAGTCCAGCTTGCCGGCACCATCTTCGCC
GCCCTTGTCCTTCACCTTGCCCAGGATCGGATTGCCACGTGCCGGGTAGCCGACGAAGTT
CAGCGTATGCGAGTGGTCGGCGGTGACGATGATCAGGGTGTCGTCGGCCGAGGTCAGCTC
GTTGGCCACGCGCACCGCGTCGGACAGCGCCACGGTCTCGGTCAGTGCACGGAAGGCGTT
GCCGCTGTGGTTGGCGTGGTCGATGCGCGCGCCTTCGATCATCAGCACGTAGCCTTCCTG
GTGCCTGGCCAGATTCCTGATCGCTGCAGCCGTCAGTTCGGCCAGGCTCGGCTCACCGCC
CGGATCCTGCGGGCGCTCGTATTCGTAGCGCATGTGGTCCGGTTCGAACAGGCCGAGGAT
GGCCGGCGCATTGGCGGCCGCCGCCAGCTGCTTGCTGTTCCACACGTAGGCACCCTGCGG
GTGCGCCTGCTGCCATTCCTGCACCAGGCTGCGGCCATCCAGGCGCTGGCCGACCTTGTC
GTCGTATTCCGGATCGCGCTCTTCCACGGTGGTGAATTCACCGCGACCGCCGCCGAGAGC
GACCAGCGGGCCGCGCCCATAACGCGAGGTCGACAGCAGCTGCTGTGCGATGTCCTTGCA
GCCTGCAGCCTTGGCCGCTTCAGTCAGGTCGGTGTCGTTTTCCCAGTTGCGCTCGGGCGA
GTGCGCATAGGTGGCAGCAGGGGTGGCATGGGTCAGGCGCGCGGTGGACACCACACCGGT
GGCCAGGCCGGCGCTGTCGGCCAGCTGCAGCCAGGTCAGCAGACCCTTGGACAGGCTGTC
GGCGCAGTCGGTGCGGCTGCCGGCGCTGACACCGATCGCGCCCATGTGGGTCTTCACGCC
GGTGGTGATGGCGGTCATGGTGCCGGCCGAGTCCGGCGTCTGCGAATCGGTGTTGTAGGT
CTTGCTGAACGCCGTGGCCGGGAAGCGCTCCCAGGACAGCAGGTTCTCCTCGCCCGAGCC
ACCCTTCTGCTGGCCTTCGTAGATGCGCGAGGCGGCCACGGTGGTCAGGCTCATGCCGTC
GCCGAGGAACAGGATGACGTTCTTCGCCTTGCCGGACATCGCGCCGTTGGCGGCGGCCTG
GGCGGCGCCACTGCGGTACCACCATTGCGGGGTCTCGCCGGCCGGATGGGCGACCGGGTC
GACGGCGACCTTCAGGCCGGCCGGGGCAGAGGCGGGGGTGGTGCTGGCGCAGGCGCCCAG
CAGCAGGGTGGTGGCGCAGGCGGCCAACAGGGAGACGGAACGGCGCATGGACGCTGGGAT
CTCACAAACTGTAACGGGACGTTCATTATGCCCGCCCCTGCAAGGCACGCCGATGACACA
CTGATTTGCCGGCCGGGCGGTCGTTCTGCGGGCCGCCTTGGGCTATCGTGCCAGCATCCC
TTCCTTCCCCTCTGGATTGCCTATGAAGCTGGTCTCTGCCTGGCTGCGGATTCCATTCTG
GCAGCGCGTGGTCGGTGGCTTCGTGCTCGGCGCGCTGGCCGGCTGGGCGCTTGGCCCGGC
CGCGGAAACGTGGTTCGGCCCGCTCGGTGAGCTGTACGTCACCCTGATCAAGATGATCGC
CGTGCCGCTGGTGTTCTTCGCGGTCATCAACGCGATCTCGTCGCTGCACGGGCAGAAGTC
GGTCGCCGCGCTCAGTGGCCGCACCTTCCTGTGGTTCGTGATCACCGCGGCGCTGGCGGT
ATGCGTTGGGCTGGGCGTGGGGACGGTGCTGCAGCCCGGTGCCGGCGGGCTGCAGCTGAC
CATGGCCAGCAACTACGTGCCGCGCGAAGTGCCCAGTGTGGTGCAGGTGCTGCTGGACGT
GGTGCCGGCCAATGTCTTCTACGCGCTGTCCGGCATCGGTACCAAGGTCAATGCGGCCGG
TGAGACCGTGCTGGCGGCCGGTCGCGGCTCGATCCTGCCGGTGATCTTCTTCGCCGGCCT
GGTGGGCTTTGCCATCGTCAAGCTGGGCGAGAAGGTGACCGAGGCGCGCAAGCTGGTCGG
CCAGATGAGCGACATCATGATCCAGGTGACCCGCTTCGTGCTGGAAGTCACCCCGATCGG
TACCTTCGGCCTGATCGCCGGCCTGGTCGGCAGCTATGGCTTCGAGAAGCTGCTGCCGCT
GGGCCATTTCGTGCTGGCCCTGTACGTGGCCTGCGCCCTGCACATCGTGGTGGTCTACAG
CGCGCTGCTGCTGGCGCACGGCCTGAACCCGCTGAAGTTCTTCCGCGGCGCGGCGCCGGG
CATGCAGGTGGCCTTCGTCAGCTCGTCCAGCTTCGCCGCGATGCCGGTGGCGCTGCGTTC
GATCACCCACAACCTGGGCGTGCACAAGGACTACGGTTCATTCGCGGTGCCGCTGGGCGC
CAGCATCAAGATGGATGGCTGCGGCGCGATCTATCCGGCGCTGTGCGCGGTGTTCATCGC
GCAGTACAGCGGTGTGCCGCTGACCCCGGAGCAGTACGTGGTGGTGCTGATCGCCTCGGT
GCTGGGCAGCTTCGGTACGGCCGGCGTGCCGGGTACCGCGGTGATCATGGCCACGGTGGT
GCTGAGCGCAGCCAACCTGCCGCTGGAGACCATCGGCTATCTGTATGCCATCGACCGCAT
CCTCGACATGATGCGCACGATGACGAATGTGACCGGCCAGATGCTGGTGCCGGTGATCGT
GGCCAAGGAAACCGGGCTGCTGGACCAGGCGGTGTATGACAATCCGTCCAGCAATGTGGG
CGTGGACGATCCTGACCCGACACCGCCACGCAGCTGAGGTTGCGTGGAGATGAAAGGCCC
GCCCTGACCGGCGGGCCTTTCGTTTGGGAGATGGCTGACGCGCTGCCGGCCGTGGTAGAT
CCACGCCATGCGTGGATGGAGGCGGTGCCGACCAAGGTCGGCAGCTACCCACCATTACGC
GGGCCCCAACAAAAAAGCCGCTGCAGGGCAGCGGCTTTCTCGTGTCAGACGGCGCTGTGA
CGCCAGCCGGTCAGAGGTCGACCCGGCGGGCCTGCATGAACTTGTTGCCCCAGTAGCCAC
TGAGCAGGGTGTCCACGCGGACGTCCTTGCCCGAGCTCGGCGCGTGCAGGAAACGGCCAT
CGCCGACGTAGATGCCGACGTGGTCGACGCGGCCCTTGCGGCCGAAGAACACCAGATCAC
CCGCGGCCAGCGCGGTGCGGTCGTTGATCAGTTCGGCATTGTCATCGTGGGCCATCTCGC
GCGAGACGCGCGGAAGTTCGATGCCCAGGGCCGAACGGAACACATAACCGACCAGGCCGC
TGCAGTCGAAACCGCTGTCCGGGTTGCTGCCACCCCAACGGTACGGGGTGCCCAGCAGGG
TCATCGCGCGGCGCAGCAGCGACTGCACCTTGCCGTTGTCGGCGGCGGTGCCGACGACGC
TGCCATTGGCGGCGCTGCTGGTGTCGTAGTTGGCGAGCAGGCGGCTGAGGTCGCCGGCCA
CCACGGCCGAGCGGTCCATCAGCGGAATGGTGTCGTTGGCGGCCAGGTGCGGCAGCAGGG
CGGCCAGCGTGGCACTGGCGGCGGCATCGACGCGGCTGCGCTGCGGAGCGGCAGCCTCGG
CCTTGGCGGCCGGTCGGGCGGTGCTCTCGGCCACCGGGGCCGGGGTCACATCGGAACGGT
TCGGAGCAGTCTGCGACCAGGCCGGAAGGCTGGTCAGACACAACGCCAGGCCAAGCAACA
GCGGGCGGGCACTACGTGAAGATACGGAAGTCTGGCCTTCGCTTTTCAGGTCGTCAGTCG
TCACGCGTCGGTCACAGGAAAAAAACGATGGGGCATCATGCCCTGTAAAAGCGCGGATAA
GTTAAAAATTCCGTTAGTAATTCGTTAGTTACACAGTGATGTTCGTCACAGTTTTGAATA
TATCGCCTGTTCATTTTAGCGAAGGACGCGTTTCGCCCCTGTGTAGTGGTCCTTCCAGTA
GGGACCGCTGAGCGAGTCCAGGCGCACGGTGCCGCCGGTGCTCGGCGCATGCACGAAACG
CCCTTCACCTACATAAATACCGACGTGGGTGACGCTGCCGCGGCTGCCGAAGAACACCAG
GTCGCCGGTGGCCAGGCGCTGCGGGTCGATCTTCGGGCCCTGCACCGCCGCCAGGTCGCG
GGAGGTGCGCGGCAGCCGCAGGTCCAGCATCTCGCGATAGACATAAGCGACCAGGCCGCT
GCAGTCGAAGCCCGAATCCGGGGTGTTGCCGCCATAGCGGTAGGGCGTGCCGACCAGGCT
GATGGCGCGCATCAGCACCGAGTTGGCAGCCTCGGGGTTGTCCGGCACGGTCTTTGGCCA
GTTCGCCGTGGGCGGGGGCGGGGCCGGGCGGGTGGCCTTGCCACCGCCACAGGCGGTCAT
CAACAGGGGCAGGGCCAGCAGCAGGGCCGGGGCGAGAAACCGGCGCTGGCCGGACGAAAC
TGGCGTGATGTGCATGATCTCCGGATAATGCGCCACCTTGGATTGGCCGTCATGATGGCG
GCGTCCCCGCCGGGCGACAACCCGCCCCAACCCGCCTGCCTCCGGCAGATCCAGACAGAG
TTGCGCATGAAGATCGAAAAAGACCGCGTTGTCCGCTTCCACTACACCGTTTCCGAAGTC
GGCCAGGAGCCGATCGAATCGTCCAAGGACCGCGGCGAGCCGCTGGCGATCCTGATCGGT
CACGGCAACATCATCCCGGGCCTGGAAAACGCCATGATGGACAAGGAAGCCGGCGCGACC
TTCAACGTCGACGTCAAGGCGGCCGATGCCTACGGCGAGCGTCGTGAGGGCCTGTCCCAG
CGCGTGCCGAAGAAGCACTTCGGCAATACCAAGCTGGCGCCGGGCCAGCAGGTCGTGCTG
CAGACCAACTTCGGCCCGCGTGCGGTGACCGTGCAGAAGGTCGGCATGAGCGTCGTCGAC
GTTGACCTGAACCATCCGATGGCTGGCAAGGACCTGCACTTCGACGTCGAAATCGTCGAC
GTGCGCGAAGCCGGCAAGGAAGAGCTGGACCACGGCCACGTCCACGGCGACGGCGGTCAC
CAGCACTGATCGCAGCGCGATCGTGATGGCAGCAATGGCCCGCTTCGGCGGGCCGTTGCG
TTTCTGGAACACGCCGCGGCCATCCATGGTGCACGGGCCGGCGGCATAATGGCGGACCTG
CCTGACGGACGCCCCGTGAACGCCGCTTCTCCTTCCCTGCAGCCGGTGGCTTCCGGCGAA
CGCATCGCCGTGCTGGACGTGCTGCGTGGTGCTGCGCTGCTGGGCATCCTGCTGATGAAC
ATCGAGGCTTTCAGCGGCCCGCTGGACCTGGCCTTCACCGGCATTGACGTGCACTGGCGG
GGCATCGATTACTGGGCCGACGCCTTCGTCTATGTGTTCGTGCAGGGCAAGTTCTTCACC
CTGTTCTCGCTGCTGTTCGGTGCCGGCTTTGCGGTGATGGCGCAACGCGCCGAGGTGGCC
GGGCGCGACTTCACCCCGTTCTACCTGCGCCGCAGCGCCGGCCTGCTGCTGATCGGCCTG
TGCCATGCACTGCTGGTCTGGTCCGGCGACATCCTGGTGATGTATGCGCTGGTCTCGTTG
CCCTTGCTGGCCTGCCGCGAGGCGCCGCGCAGCTGGCTGCCGTGGATGGGCGTGATCGTC
TACCTCGGCGGTGTAGCGATGATGCTGCTGGTGGGTGCGATGGTGTCGATGGCGTCGGCC
GAAGAGGTGCAGGGCATGCTTGCCGAGGCGCAGCAGAGCATCGACCTGCAGCGGCAGGTG
TACGGGCAGGGCAGCTGGGCGCAGGCCACTGTGCAGCGCCTGAGCGAGTTCGGCACCTCG
ATGGGCGCGTTGCTGATCAGCGGCCCGGAAGTGCTGGGCATGTTCCTGCTCGGCAGCTGG
TTCGCCGGCAGTGGCGCGCTGGCGACGCCGGAGCGCTTCCCGCGGCTGTACGCGTCGCTG
CGCTGGATCGCACTGCCGCTGGGGCTGCTGGTCACGCTGCTGGGGGTTGCCTGGAAACCC
TACCTTGCACCCGGCGCCTACAACCTGCCGGTGACCGCGGCGATGGCCCTGGTCACGGTT
GGCGGGCTGCCGATGTGCCTGGGCTACCTGGCGTGGATCGTGCACTGGCGCACGCGGCTG
GCGTGGCTGGCGCCGGTGGGGCGCATGGCGTTGACCCACTATCTTGGCCAGTCGCTGCTG
TGTACCTGGACCTTCTACCACTACGGCCTGGGCAGGTTCGAGATGATGCCGCGCAGCGTG
CAGCTGCTGTTCGCGCTGCTGTTGTTTGCCGTGCAGGTGGCTGTTTCGCACGCGTGGCTG
GCGCGCTTCCGCTTTGGTCCGATGGAATGGCTGTGGCGTGCAATGACCTACCGGCAGTGG
CCACCGATGCGGCGCAGGACGAAGCAGGGGTGAGCGATGAGCGCGCACGCGCTGTGCCGA
TCGGCCGCGCGCCCGCGCATCCTCACGTCTGGCCTGCAGCGGGGCATGGCATGCTCGGCG
TCAGCATGAGCGCCGGCATCGGCCAGCGGATCGCCGATCTCGTCTGCGGCCACACGCCAG
CGATCGATCCTGCCCCTTACCGACCCGAGCGATTCCGATGAGCACTGCATCCTATGATTA
CGACCTGATCGTCCTTGGCGGCGGCTCCGCCGGCCTGGCCGGTGCGATCCGCGCCGCGCA
GCATGGCAAGCGCGTGGCAATGCTGGAACCCGGCGAACTGGGCGGAACCTGTGTCAATGT
CGGCTGCGTGCCGAAGAAGGCGATGTGGCTGGCGGCCGACCTGCACGAGCGCATCGGCCT
GGCCAATGCGATGGGCTTCGATGTCGAGGCACGCCCGGCGCTGTCGTGGAAGGAACTGGT
GATCCATCGCCAGGCCTACATCAGCAACATCCACACCAGCTACCACAAGCGCCTGGACGA
AACCGGCGTGGTGCGCATTCCGGCACGTGGCCATCTGCTTGATGCGCACACCGTGGCCTG
CAGTGATGGCGTGCACTACAGCGCCGAACACATCCTGATCGCCACTGGCGCGCATCCACT
GCGTCCGGATATTCCCGGCGCGGAGCTGGGCCTGGTCTCCGACGATTTCTTCGACCTGCG
TGCGGCGCCGGCCGAGGTGGCGATCATCGGTGGTGGTTACATCGCGGTGGAGCTGGCTGG
CCTGCTGCAGGCGCTCGGCAGCCGCGTGAGCCTGCTGGTGCGCGGCAAGCGCCTGCTGGA
GCGCTTCGATTACGAGCTGACCGATCAGCTGGCCGAGAACCTGAAACAGCAGGGCGTGCG
GATCCATTTCGACTATCGCCTGCGCGAACTGCAGCGCGATGGCGAGCGCGTGCGGGCGTT
CGGCCATGACGGCCCGATCGACAGTGTGTTCGATGCGGTGTTCTTCGCTGCCGGCCGCCG
CGGCAACAGCCGTGGCCTGGGTCTGGAAGCGCTCGGCATCGACATCGGCGAGCACGACCA
GGTGCAGGTGGACGAGTGGCAGACCACCCGCGTGCCGAGCGTGCACGCGGTCGGTGACAT
CGCCGGCAAGGTCGGCCTGACCCCGGTGGCGGTGGCCGCTTCGCGGCGGCTGATGGACCG
CCTGTTCGGGGGGCGCCCGCAGTCCAAAATGGATTACGAGAACGTGGCCAGCGTGGTGTT
CTCGCATCCGCCGCTGGGCGCGGTGGGCATGAGCGAGGAAGAAGCGCGCCGGCGTTTCGA
CCAGGTGAGCGTCTACCACAGCCGCTTCCGCCCGATGCTGCAGGCCCTGGCCAATGGTAC
CCAGCGCAGCCTGTTCAAGATGGTCTGTGCCGGTCCGGAAGAACGCGTGGTAGGCATCCA
CCTGCTGGGCGAAGCGGCCGACGAGATCCTGCAGGGCTTTGCGGTGGCGGTGAAGATGGG
CGCGACCAAGGCCCAGTTCGACGACACCGTGGCGATCCACCCGACCTCGGCCGAAGAAGT
GGTGCTGATGCGCTGAGCCGGGATGTTGTGGGGCCGAGCCCTGCTCGGCAGCCTTTCGCA
CCGGCCTGGCGACGCCGAGCGCAGGCTCGGCTCTACAGGGTAGCGGGCGCCCCCATGCGA
CAATGAGCGTCCCCCACGCCTTACCGGGCCGCTCTGCGCGGCCCGCCGTCGTCCTGATGT
CCACTCCCGCTTCCCGCATCGCCACTGCTTCCCCACGCATTGCGCTGGGCGGCATCGGCC
TGGCCGCGATCGGCGCCATCGCCGCGTCGGGCAAGGCGATCATCGTCAAGCTCGGCCTGC
GCCACGGCGTCGATGCCACCACGCTGCTCGCCCTGCGCATGCTGATGGCGCTGCCCCTGT
TCGTACTGATGGCACTGTGGGCCGCGCGCCGGGCCGAGCCGTTGTCCTGGGCCGACCGTG
CCCGCGTGCTGTGGCTGGGTTTCACCGGCTACTACCTGTCCAGCCTGCTCGACTTCCAGG
GACTGCAGTACATCAGCGTGACCCTGGAGCGGCTGATCCTGTACTTGAACCCGACCCTGG
TACTGCTGATCAACGTGCTGCTGGCGCGCCAGCGGCCGGGCCGCTGGCAGATCGGTGCGC
TGGTGCTGAGCTACCTCGGCGTGCTGCTGGCCTTCGGCCACGATCTGCAGCGCGAGGGTG
GGCAGATCATCGTCGGCAGCCTGCTGGTGCTGGGCAGTGCCCTCAGCTATGCGCTGTACC
TGTTCGGCAGTGGGCAGGTGGTCGCGCGCATCGGTGCGGTGCGGCTGACCGCCTATGCCA
GCTGCGTGGCCAGCGTGCTGGTGCTGCTGCATTTCGCGGTGACCCATCCGCTGCCGCTGC
TGTGGCAGGCACCGGCGCCGGTGCAGTGGCTGTCGTTGGTCAATGCCACCGTGTGCACGG
TGCTGCCGGTGCTGGCGATCATGCTGGCGGTGCAGCGCGTGGGTTCGTCGCTGGCCGCGC
AGGTCGGTATGCTGGGCCCTGTTTCCACCATCGTGATGAGCCTATGGCTGCTCGACGAAC
CGATGGGGCCGGCGCAGATCGCCGGCACCGTGCTGGTGCTGATCGGCGTTCTGCTGGTGA
CCCGCCTGCGGCGCTGACGCCGGAGCAGGCGCGTGCGCGCATCCTGGCGGTGATCCGCGC
AATCCCGGCGGGGCAGGTGATGGGCTACGGCCAGGTGGCGATGCGCGCGGGCCTGCCCGG
GCGTGCACGCCTGACCGCACGCATCCTGGGCCAGAACGACGACCCGGACCTGCCCTGGCA
CCGCGTGCTGCGCTCGGACGGGCGCATTGCCATGGAAGAAGGGTCGGCCGGCTGGCGCGA
GCAGTCACAACGGTTGCGCGCCGAGGGTGTGCGGGTGGAGAACGGCCGGGTGCGGATGCC
GGCGACCGATCCGGCGGCGGCGCTGGACGCAGCGGTGTGGGGCCCGGGCTGAGCACCGCT
GGCGACTGAACAGGCCGGACCTGCGGGTCGCCAACAAGACACGATGCTGCGGCTATGATG
GAGGCCGTTCCATGCCGGTGCTCCCATGTTCCCGCGACTGCCAACCGTCACCAAGGCCCT
GCTGATCGCCAACGCGATCCTGTTCCTGCTGCAGCAGCCGTTCCTGCTCGGCATGCAGAC
CTTCGAGCCGTTCATGCTGCAACCGTTGCAGCAGGGCTTCGACGCGTTCTCGCCGGGTGG
CAACTTCCAGCCTTGGCAGCTGCTGACCTACGGTTTCCTGCATGGCAGCTTCGGCCATCT
GTTCTTCAACATGCTGGCGGTCTTCATGTTCGGCGCGCCGCTGGAGCAGACCTGGGGCGA
GAAGCGCTTCCTGCTGTACTACCTGGTGTGCGTGGCCGGTGCCGGTGTCTGCCAGCTGCT
GGTGGGTACGCTGCTGGAAAACCCTGCCACGGTGCTGGGCGCCTCCGGCGGCGTGTTCGG
CCTGCTGCTGGCCTACGGCATGCTGTTCCCGAACCAGCGGGTGATGCTGCTGTTCCCGCC
GATCCCGATGAAGGCGCGCACTTTCGTGATCCTGTTCGGTGTGGGCGAGCTGGTGCTGGG
CATGACCGGCTGGCAGCCGGGCGTGGCCCACTTCGCGCACCTCGGCGGCATGCTGTTCGG
CTGGTTGCTGATCCGCTACTGGCGCGGGCAGCCGCCGTTCAAGCGCCGCCCGCCCGGCCC
ACCGAAGCGCCCGAACCATCTGCGCAGCGTCAAATGATCCGAAGGATCATTTGACGCTGC
AGGTGCCGACCGTTGGTGGGCACGCCTTCTCCCACGCGGGCAGGTGCCAACCCTGGTTGG
CACGCTTTGAATGGGATCATTTGACGCTGCAGGTGCCGACCGTTGGTGGGCACGCCTCTA
CAGATCCTGCAACACCACCTGCGCCGCGTTGTGCCCCGGTGCACCGGTGACGCCACCGCC
GGGGTGTGTGCCCGAACCGCACAGGTACAGCCCGGGCAGGGCGCCACGATAGCCGGCCTG
GCCGACCATCGGCCGTGCCGAGAACAGCTGGTTGGCGCTCAGTGCGCCGTGGAAGATGTC
GCCGCCGACCAGGCCGAAGGTGCGTTCCAGATCCAGCGGCGACAGCACCTGCCGACCGAG
CACGCTGGCGGTGAAGCCGGGCGCATGCCGTTCGACGGTGGCGATCATCAGGTCGGCCAC
GGTCTCCCGGTGATCGTCCCAATGGCGGCCTTCAGGCAACACCGGCGCCACATGCTGGCA
GAACAGGCTGGCCACGTGCTGCCCGGGCGGCGCCAGCGAATCGTCCAGCGTGCTCGGAAT
CAGCATTTCCACGATCGGTTCGCGCGCCCAACCGTCGCGGCGCGCATCCAGCCAGGCGCG
GTCCATGTAATCCAGGCTGGGTGCCATGATGATGCCGGCGCTGAGGTGATCGCCGGGCCC
GGGCAGGGCGCGGAACTCCGGCAGCCGCGACAGCGCCACGTTCATCCGGAACGTGCCGGA
ACCGCAGCGCCAGTTCGCCATGCGTTCGCGTGTCGCGTTGGGTACCTGTGCCGGTTCCAG
CAATTGTTCGTACAGCAGTTTCGGATTGACGTTGGCAACCACCGTGCGTGCGCGCAGGAT
CTCGCCGTTGGCCAGTTCGACGCCCACCGCGCGGCCCTGTTCGATTCGCACGCGCTGCAC
GCCGGCCTCCACGCGCAGTTCCGCTCCGGCCTCGCGTGCCGAGGCTGCAATCGCCTGGCT
GATCGCGCCCATGCCGCCGATCGCATGGCCCCACGCACCCTTCACGCCATTGCACTGGCC
GAATACGTGGTGCAGCAGTACGTAGGCACTGCCCGGTGTATAGGGGCTTGCGTAGTTGCC
GACGATGCCATCGAAGCCGAACAGCGCCTTGATCGGTTCGCTTTCGAACCAGCGATCCAG
ATACTCGGCTGCCGACAGCGTGAACAGGTCCAGCAGCTCCTGCCGCAGCGAGGCATCCAG
CGTGGCCAGTTCACGACCAAGACGGCCCATCTGCCACAGCGCAGGCAACGCGCGCCAACC
ACCGGCAACGCCGGCATCCGGTGGCGCGCGCAGGGCCCACGCGCGCAGCACATCGGCGAA
GATCTCCAGGCGCGCTTCGTATTCGGGTAGCCGCTGCGCATCCCGCTCGGAGAACTTCGC
GACCTCTGCCTGGGTGCGGCCCGGTGCCGACAGCAGATAACGACCATCCTCCATCGGCAG
GAAGTTGTTGACCGGGCGATTGATGATGCGCAGCCCATGCGCATGCAGTTGCAGGTCGTC
GATCACCTTCGGCTGCAGCAGGGACACCGTGTACGACGCCACCGAGTTGCGGAAGCCGGG
ATGGAATTCCTCGGTGACTGCGGCACCGCCGAGAACGCCACGACGTTCCAGCACCAGCAC
CTTCTTTCCAGCGCGCGCCAGATAGGCCGCGCAGACCAGGCCGTTGTGGCCGCCACCAAC
GACGATCGCATCCCAGGACATCAACACCTCGCAAAAAGGGGACGGAGGGGATTAAGTCGC
AATCTGCATCTGCACACGGGGCATGGGGAGAAACGACTTAATCCCCTCCGTCCCCTTTTT
TGATTGCCGCTTCGATGGTGGCGATGTCGATCTTCTTCATCGGCATCATCGCGTTGAAGG
CGCGCTTGGCCAATGCCTTGTCCTTGCTGGTCACGGCTTCGATCAACATGCGCGGGCTGA
TCTGCCAGGAGATGCCCCAGCGATCCTTGCACCAGCCGCATTGGCTCTCCTGTCCACCGT
TGCCGACGATCGCATCCCACAGGCGGTCGGTCTCGGCCTGGTCCTCGGTCTGGATCTGGA
AGGAAAACGCTTCGCTGTGCTTGAACGCGGTGCCGCCGTTGAGGCCGACGCAGGGAATGC
CGCAGACCGTGAACTCGACCGTCAGCACGTTGCCTTCCTTGCCATCCGGAAAGTCGCCGG
GGGCGTGATGCACGGCGATCACCGCGCTGTCGGGCAGGATGCTGGCGTAGAAGGTGGCGG
CCTCGAGCGCGCCGTTGTCGTACCAGAGGCAGATCGTGTTCTTGTGTGCCATGTCGGGGC
TCCGCGATGGACGAAGCCGCAGCGATAGCACGCGCGGTGTTAACCCGGGATCGTGCTGCA
CCCGCAAAAAAGGGCGCCCGAAGGCGCCCCCTGTACTACGGGTAGTGCGCGTGGCTCAGC
GCCAGACCTTGATCTGGTCGGCTTCGCTGCGCTGCATCGGCTGGCCGGCCTTGCAGCTGA
AGGTGGCACCGAATGCCGGCAGGTTGGCCAGCGTGCCGTTGCTGCGCCACAGGCCCGGCG
CGCGGATGTCGGCGGTCAGGCGGCGCACGGCCTCGTTCGGCGACAGCTGCTGTGCCCACA
ACGCCGACCAGGCGCGGAAGAAGCCCTGCTGCTGTGCCGGCTTGGCCTTCGGCTCCTGCG
CGGTATAGGCCGCCCAGGCCAGTTCCAGACCGGCGATGTCGGCCAGGTTCTCTTCCTGGG
TGAGCGTGCCGTTGACCTTGGCACCCTTCACGCCCGGGAAATCGTAGGCGCTGTACTGCG
CGGCCACGCGGTTGCCAAGCAGGGTCCAGGCGGTCTTGTCGGCCGGGGTCCACCAGCTGC
GCAGTTCGCCCTTGGCGTCGACCAGTGCACCCTTGGCGTCGATCGCACGGGTCAGCTCAT
GGCCGACCAGGCCACCGAAGCTGCCGAACTTGTCGGCGGCGTCGGCCTTGGCATTGAACA
CCGGGCCCTGCAGGATCGCCGCGGTAACGATCAGGCGGTTCTGTGCCAGGTCGTAGGCCA
GCGACGGCTGCTGCGGCAGCACGTCCCAGCGGCGGTCGGCGTTGCCCTTGCCGATGCGCT
TCATTTCCTCGCGGTGGCGCCAGGTCGACGCGATCAGCATGTTGCCGCCGAACGAACCGC
GGCCCATCGGCTGCACGCTGTAGTCGAGGTCGCGCAACGGGGTGCCGATCTCGATCTTCA
GCGCAGCCAGCTTGGCCTGCGCTTCGGTCTTGGCTTCGGCGCTCATCCAGCTGTTGTTCT
TGACCGCCTCGATCTGCACTTCGCGCAGCTTGTCGACGATCCACGCCGCCTGGCGACGGT
CTTCGGCCGACAGGTAACGGGCCGCATATTCGCGGCCGACCATCGGGCCGGCGGCCACGT
TGATCGCCTCCAGCACGTCTTCCCAGCGCTGCGGCGGCAGCGTTTCGCCACGCAGCACGC
GGCCACGGAATTCAAACTCCGCGTCGCGGTAGGCCTTGGACAGGTACGGTGCCATCGAGT
CGCCCACGCGCCAGCGCAGGTAGGCCTTCCACTGGTCCGGCTTGAGCTTGGTGACCATGC
CATCGAGCTGCTTGAACAGGCCCGGGTCGGCCAGCGAGACCAGGTCGTCGTCCACGCCCT
GTGCCTTCAGGAACGCGTCCAGCTGCAGGTTGCGGTAACGGCTGTTGAGCTCCTTGGTGG
AGATCGGCGCGTAGTTGTTGAACGGGTTGTTGATGCCGGCCAGCGATTGCGCATTGCGCG
CCAGCTCGGTCTCCAGCGCGATCACCGACTGCGATTCGGCATCGAGCCTGGCCGCCGGGG
TGCCGGTCAGCGCCAGGATCTGCTTGACGTAGTTGCGGTAGCGCCCCATCAGCGCCACGG
TATCGGCGTCGGTGCGGGTATAGAACGCCGGGTCCGGCAGGCCCATGCCGCCCTGCATGA
AGTAACCGATGTGGCGGTCCAGTGCCTTCAGGTCGACGTCCGGGCCGAAGTTGAAGGCCA
CCGGGATGCCCACCTGGTGCAGCGCGGCGATCGAGGCCGGCACATCCTTGGCCTTCTTGA
TGGCGTTGATGCGGGTCAGTAGCGGCGCGATCGGGTTGGAGCCGTCCGCTTCCACGGCGG
CTTCGTCCAGGCCGCTGGCCCAGAAGTCGCCCAGCAGCTTCTGCACGTTGCCCTGCGGCG
ACTTCATCGCGGCGTCGAGCAGTTCACGCTGCTGCTGGCGGCTGCGCTCGACCAGCTGGC
CGAGCGCGGTGGTGGCACCGGTCTGCGGCACCGGGTTGGCCTTCAGCCAGCCTGCGTTGG
TGGCGTCGTAGAAGTCGCTGCACTGGGCGCTGACGGCCGGGGCGCGCGCGGCCTTCTTCT
TGGCGGCGAACGCATCGTGGGTCGGGACCAGCGTCGCCAGGCTGATGCCCAGGGCGATGG
CAAGCGGACGGAAATTGGGCATGTGGAACGAATCCGTGATGGATTGAGGGCGCGCGCACT
ATAGCAAGCCGTGCATGGGCGCGGCATGCACGCGTCACGGTGGCGCCGCTGGGCCGTGCG
CCGACCAGGGTCGGCATCTACCAACGGCCTGAGCCATGCATGGATGACGGGCGCTGTGAA
AAACAAAGGCCCGGGATTCCCGGGCCTTTGCAGGTCTGCCGCAGCGTCAGCCGTGGCTTA
CCAGATCACCACCTGCTGCTCGCCGGTGCGGGCCATCGGCGAACCGGCCTTGCACTGGAA
CGCGGCAGCGAAGGTCGGCAGGTTCGACGGCGCACCCATGGCACGGAACTGCGCCGGGGC
GTGCGGGTCGGTGGCCAGGCGGACCTTGGCGTTTTCCGGGGTGTACTTGGTGCGCCACAC
GGTGGCCCAGTTGAAGAAGAAGCGCTGGTCGCGGGTGAAGCCGTCGACCTTCGCATCTTC
CTTGCCGGCGGTCGCCTTCTGCAGGGCGTCGTAGGCGGTGGCCAGGCCGCCCAGGTCGGC
GATGTTCTCGCCCAGGGTCAGGTGGCCGTTCACTGCCTGGCCGTCGACCTTGTACTGGTC
GAACTGCTTGACCAGCTTGCCGGTGAGGCCTTCGAAGTTCTTCTTGTCGGCCGGGGTCCA
CCAGTCTTCCATGTTGCCGGTCGGCCCGAAGCGTGCGCCCTGGTCGTCGTAACCGTGGGT
CATCTCATGGCCGATCACCGCACCGATGCCGCCGTAGTTCAGCGCGTCGTCGGCCTTCGG
ATCGAAGAACGGCGGCTGCAGGATGGCGGCCGGGAACACGATCTCGTTCTGCAGCGGGTT
GTAGTAGGCGTTGACGGTCTGCGGGGTCATGCCCCACTCGGTCTTGTCCACCGGCTTGCC
GATCTTGGACAGGTTGAACTTGTAGTTGAACTCGTTGGCCGCGCGCACGTTGCCCAGGTA
GCTGTCGCGCTGGGTCTGCAGGCCCGACCAGTCGCGCCACTTGTCCGGGTAACCGATCTT
CGGGGTGAAGGTTTCCCACTTGGCGATGGCCTTGGCCTTGGTTTCCTCGCTCATCCAGCT
CAGGCCCTGGATGCGGTCCTTCAGCGAGGCGGCCAGGTTCTTCACCAGTTCTTCCATCTT
CGCCTTCGCTTCCGGCGAGAAGGCAACCTTCACGTACAGCTGGCCGAAGGCTTCACCGGC
ATCGTTTTCGATGGTGCCCAGCACACGCTTCCAGCGCGGCTTCTGCTCCTTCTGGCCGTT
GAGGGTCTTGCCGTAGAACTCGTAGTTCTCCTGCACGAAGGCATCGGCCAGGTACGGCGA
GGCGCTGTCCACGGTGTGGAAGCGCAGGTAGGCGCGCCACACCGACGGATCGGTGTCGGC
CAGCGACTTGCTCACTTCCTCATGGAAGGCCGGCATGGCCAGCGAGAATTTCTCCGGCGC
GGCCACGCCCTGCGACTTGAAGAACTCGGTCCAGCTGAAATTCGGGGTCAGCTTGTCGGC
GTCGGCCAGGGTGACCGGGTTGTAGTACAGCTCGACGTTGCGCGACAGCTCCACGCGCGA
CTTGGAGGCCTTGGCCAGGCGGGTTTCGAACTTGACCACGTCCTCGGCCTGCTTGGCTGC
ATCGGCCGCGGCCACGCCGGACAGCTCCAGCACCTTGGCGACATGCGCCTGATAGGCCTT
CAGCTTGTCGGCGTTCTTGGCATCGGTGTAGTAGGTGGTATCCGGCAGGCCCAGGCCGCC
CTGGCTGGCATAGGCCATGTTCACGCCGGAGTTCTTGAAGTCGGCTTCAGCGCCGAAGCC
GAACAGGAGGTTGTCACCCTTGGCGGCGCTGGTGCGCAGGTAGTTGGCGATGGCCGCCTT
GTCCTGCAGGCCGTCGATCGCAGCCAGGTCGGCCTTCAGCGGCTCGATGCCCTGGGCGTT
GATCTTGGCTTCGTCCATGCCGGTGGCCCACAGGTCGCCGACGATCTTCTCGATGTGGTT
CGGGTTCTTGACCTGCGCAACCTGTTCGGCCAGCTGGTGCTGCACGGCCACCGAACGCTC
GTCGAGGATGGTGAACGCGCCCCAGCTGGTGCGGTCGCCCGGGATTTCATTGGCGGCCAG
CCACTTGCTGTTGACGTAGTCGCCGAAGGCGGTGCACGCGTCCTTGGTGGTGTCCAGGTC
GCTCGGCTGGAAGGCGTTGTAGGCCGGCAGCTTGCTGTCGTCCAGCTTGTAGGTGGTGGC
TTCGGCGGTGGCCGGGGCGGGGGGCGCGGCATCCTTGGCCGGGGTTTCGTTCTTGCCGCA
GCCGGCCAGCACGGCCGACACGGCCAGGCTGAGCAGGACGATCTTGGGAGTGCGCGTCAT
CACTATTCTTGGCCTCCAGGCCGAGTGAGTCAGGGAGAAGCCGCAGGTACGGCCGTGGGC
CGAACGATACGCCGCCGGCCTGGCCTGCAAGGGTGTCGAAGGTCATGTCCGGGCGCAAGG
GCTAGAACGTGCAAGGGCGCCCCGTGGGCGCCCTCGCAGGAAGCGGTGCGGCTTACAGGC
CGCCGCCGCCGCAGCCCTTGCCCAGGTAGTCGTCGATCAGCCTGAGCTGGTCACCCATGA
TCGCGCGGGTCCAGGCGGGACCATGCGCGTAGTCGGCGATGGCGTGGAACTCGACCGGCT
GCCCCGAACCCCTGGCCTTGTTCACGAACCACTCCGACTGCTCGATCGGCACCGTGCGGT
CGCGGTCACCGTGGTAGACCATCAATGGAATCTTCATTTCACCGGCCTTGTCGACCGGGT
TGAGGCCGGCCACGGTCGGCGCCTGGGCCTGGCGGAAGAACGGGTTGGTATAGAAGCGCG
ACCAGATCTTCTTGATGTCCGAAACGCCGGCACCGGCGATGGCGCACTTGTACAGGCCAT
TGGGACGCACCGAAGCCGCGAACGCCGAGTAGCCGCCATAGGAGAAGCCGAACATGGCGA
TGTGGCCGGGCTGGGCGATCTTCTGGTCGATCATCCACTGCGCGCCATCGTCCTTGTCGT
CCTGCATCTTCTGGCCCCATTCGGCATCACCGGCCATCCACAGCTTGCGGCCCCAGTCGG
CCGAGCCGCGGAACTGCGGGCGCAGTACCGCCATGCAGCGTGATGCCATCAGCGGTACCC
ACATCGAGCCGTCGAAGTCCATGCCATCGCGTGCCCACGGGCCGCCGTGCGGATGCACCA
CGGCTTTCCACGGGCCGGCACCGCACAGCTCGGTGCTGGGCGTGGTCAGGAATGCCGGAA
TGTCCAGCCCGTCGCGTGCCTTGTAGTAGACCAGCCGGGTGGTGCCCAGCGCGGCTGGCT
GGATCTGCGGATAGGTCTTGGCCAGCAGGGTCAGCTTGCCGTCGTGCAGCAGGTGATACT
CGGGCGGGTTGGAAGGGCCGGAGGTAGCCACCAGCACATTGGAAAGATCGGCGGTGTAGT
CGACGATGCGGTAGCTCAGGCCTGTATCGTAGTTGGCGGTGTAGCGCTGGCCGTTCGCGG
TATCGACCATCGCCAGCGGCTCCTGGCGGATGCCAAGCGCCTGGCGCAGCCCCTGGTCCA
GGGCCTTCATGCGCGGAGAGGTCCACTGGATGTCGTCGCCGCGCGGACCGGCGTAGCCGA
TTCCCATGATCTCGCCGAAGGGTACCGCACCGCTCCGGTGGCGGTTGATCAGCATCGAGC
CGGCGTTGAACAGTTTGTGCTCGAACAGCACTTCCTTCTGCTTGCGGGCCGTGATGTCGT
ACTCGTAGACGATTGATTTGTCGCGGCCGACATTGCTGAGTACGAACGCGATGTTCGGAT
CATCGGCAAAGCCGATCACCTGGTTGACGTCGCGGTTCTTCACGTAGGAGCGGAAATGCT
CCTCCCAGGCACCGTTGGCAGGCGAGCGGAACTCGGTGGCGACGTAGGCGCCGGTACCGT
CGACGTCCTGCCGCAGGCGTGCCCGCAGTTCACTGTCCAGGTCGGTGATATAGCCCGCCA
CGCGCTCTTCGGTCTTCTGGATGCGCTGGGAGGTGAAGTTGCGCAGGTCGACCTTGTAGA
CGTCACCGGAACTGCTGCCCGAACCGTTGACCACCAGGATGTGGTCGGGATCGTTGGGCA
GGGTGTCGAGCACCGTGGCGTTGGCCAGTGCCTGCTCGAGCTCTTCATTGCGACTGGAGG
CGCGCGGCGGCGTGATCGGCTCCTTCCACTGCTTGCCTTCGATGTCGGTGATGAAGAACT
TGCTGACGAAGGTCTTGGTCACCCGGTCGGCGCGCAGGTCGTAGGGTTGCCACAGCACGA
CGGCCAGCTGTCCGTTCTTGATGAACGACACGCTGTGGAACTTCATGCGGTTGGCGCCGA
TCACCGTGGGTGGCTTGTCCAGTGCATCGGTCCGCCAAACCACGATCACGCGCTCCTCGC
CATCGGCGCGAAGGCCGGCGATGTGTTTTCCGTCTGGTGACAACGACAGGCTGGAGATGG
CCGGGAAGGCGGCCATCTGTTCGATGGTGGGCGCCACAGGCTTGGCGTGCAGCAACGGTG
AAAGGCTGGCCAGGGCCGCCAGCAGCAGGGCTCGCTTCATTGCAACCTCGGAATGCGTTG
GCACCGGCCTGCGGAGAATCCGGTGCCTGAAATGGAACCGCCGCCCCGAAGGGCGGCGGT
TGCAGGGAGCAGGATCAGAACGAACGCGTGATGTTCAGGAAGTAGCTGCGACCGAAGTAG
TCGAAGCCGCTGTACAGCAGCGCGTTGCCGACGGTGCTGTAGACACCCTGCGAGATGGTC
GGCGGCTTGCGGTCGGCGAAGTTGCGCACGCCACCGGTGACCGACCACTTGTCCGCTTCA
TACTTCACCGAGATGGCCTGCAGGAAGTAGTTCGGGGTGTACAGCTTGTACGCCGAGGTG
GCCGGATCGAAGTCACCCGGGTTGCGCTCCTCGTAGTACGCGTAGCTGTCCATCTTGTCG
ATCCAGTCCAGGCCGTAACGCACCTGCCAGTTCTTCCACTTGTAGCTCAGGTCCAGCGAG
GCGGTGTTTTCCGGACGCGACAGCATGCCGTTGTAGTCCACCAGCGGATCGTCGGAGAAG
ACCTTGCTGGCCTGTTCCAGGTAGTGGGTGAACTGCAGCGTGGTGCGCAGGGTGCCCGGG
CCGATTTCGCGGACATAGCGGGTGGTGAAGTCCAGGCCACGGACCTTGTCGGTGGACAGG
TTGATGAAGCCGTTGGTCACCACCAGTTGGTTGTTGACCGGGTTGCGGGCCACCAGGCGG
CACAGACCCGAACCGGAGGAGAAGTCGGCACTGCCGCTGTCGTAGCAGCGCGACAGGATG
TTCGCGCCGCCCGCGCTGTCGACGCCGTTCTTCACTTCGATGTCGAAGTAGTCGGCGGCG
AAGGACAGGTCACCGAAGCCGCTGCCGAATTCCGGCTGGATCACCACGCCCAGGGTCTTG
GCCTTGGAGGTTTCGGCTTCCAGGCCGGCCTCGGCACCACCCTGGGTGACCACGGTCACG
CCCTGGGTGGCCAGGTAGTCCGGTGCCAGGCCCAGCGATGCGCAGTTCTGGTAACGCGGC
GAGCTCGGGTTGCGATCACCATACTCGTTGCAGGGGTCGGCACTGCTGCTCAGGAAGCCG
GTGGTGCCGCCCAGGAACTGTTCGAACAGCGCCGGTGCGCGGTAGGAGGTGCCGTACGAC
GCACGGAACGACAGCCACTTCACCGGGGTCCACAGCGCGCCGATCTTGTAGGTCTCGTCC
GAGCCGTAGGACTTGTAGTCGGTGTAGCGGCCGGACAGGTTGACCGTCAGTTCCTCGGCA
GCGGTGACGCCGGACAGCAGCGGCAGTTCCAGTTCGCCGTAGGCTTCGAACACCGAGTCC
GAACCGCGGGTCGGGGTGGCGTTGGTCAGGTTGTACAGGTCGGCATTGATCGAGTACGGC
GACGGGGTGTCGTCGATGCGTGCCTTGCGGTACTCGACGCCGAACGCACCACCGGCCGAG
CCGTACGGCATGTCGAACAGCGGGCCGTTGACGTTGAAGTTGACCGTGGTTTCCTTGTAC
AGCGTGTTGCCGGTGACCGGCACGAACACCCAGTCCTTCCAGTCCTGCGGCAGCTTGCCA
CCGATGGTGTTGGTGTTCAGCGCCGGCGCGGCGATGCAGCCGTTGGAGCCGTCGCGGCAG
ACATAGCCACCGGCACCGTTGGAGACCACGTCCAGGCTCTGGCGCAGGCGGCTGGTCAGG
AAGCTCTCGAAGGTGTAGTCGGCGTCGCTGCGCGAGTGCATGACGTTGAAGTCATAGTTC
CACTCCGAGCTCAGGTGGCCACGCAGGCCGGCATTGAAGCGCAGGAAGTCGACGTTCTGC
TTGTTGGTGTCGTTGCCGAAACCGATGAACGCACGCACGCCCAGGTTCTTGCCGCTGGTC
TGGTCGGTCGGAGCACCGGCAACGCTGTCACGCAGGTTGGCCGGGATCAGCGGGCTGCCC
ACGGCATAGTCCAGGGTCAGCTGGCGATAGCCGGTCTGGGTCGACTTGCGCTTGTTGCCC
AGGAACTCGTAGTACAGCTCGGCATCGCCCAGTGCGTTGAGGTCGAAGCCACCCTGCAGG
TACAGGGTGTGGGTCTTGGTCGGCGAGATCAGCGACTGGTTGCGCATGGCCGGATCGAAG
GTGTCGCGGGTGTTCAGGTCCACGCCTTCGTAGCCCACCAGGCCGGTGGTGATGGCCGCA
TTCGGGCGCCAGCGGTTGAAGCGGGTGCCGGCGCCGCCCGGGGCCGCAACACCGGTACGG
GTGTTGGTGCCGATGGTGTTCAGCGTGGTGCCGCCGGCATCGAGCGACCAGCACTTCGGC
TTGCCGGTCAGCGGGTCGATGAAGTCGCCGCTGCCCCAATAGTCGCCCGCGTCGATGTCG
CGGTACATGTCGGTCGGGCAGCCACCGGCCCAGCTGCGGTCGGCCAGGGTCAGCTCGTTG
CGGGTGTAGTACTCATAGGAGCCGGAGAAGTGCGAGCGCTCGCCGGTGGCACCGAACATG
ATGGAGTAACGGCGCTCTTCACCGCCGCCGCCATCGGTGGCGTTGTGCTGTGCTTCGAAG
CTGACGCCATCGACCTTCTTCTTGGTGATGATGTTGATTACGCCGGCAACGGCGTCGGAG
CCGTAGATCGAGGACGCACCGTCCTTCAGGATTTCGACGCGGTCGACGATCGAGTTCGGC
AGCACGTTCAGGTCGGTCGAGCCCACCGAGCCGCGGGTACCGGCCGGCGACACGCGGCGG
CCATTGAGCAGGATCAGCGTGCGGGTCGGGCCGAGGCCGCGCAGGCCCAGGGTGTTGGCG
CCCGGGCCACCGTCGGTGACGTAGCCGCCATAGGCGTTGTTGATCTGCGCCGCACCGGCG
GTGACCGCGGTGCTCTGCAGGGCCGCCGTGGTCGAGTTGAAGCCGGCCAGGGTGGTTTCT
TCACGGGTGACGACCTGCACCGGCGAGACCGAGTTGAACACGTCGCGGCTGATGCGCGAG
CCGGTGACGGTCACCGTATCCAGATTGGTGGCCTTGGACTTGGATGCCTCTTCGGTGGTC
TGCGTCGAGCCCGAGGCGTCCTGTGCGATCGCCGGGGCGGCCGCAGCGAGCAGCACGGCG
GAGGCGAGGGCGAAGCTCAGCGGATGCTTGCTGAGCGACTTGCGATTGATCATCTGAAAT
CCCCTTGAATCGAATGATTGCGTCGTACACCGGGACAGGTCCTTGTCGGCGTCTCCGTGT
GCCCCTTGCCCGGGGTCGGCAGCGTGCTGCCACCCGGCGCTGGTACCGGCTTCACGCGCC
GATGACCCGAGATTAACACGACATTAACCGAGCCTGTCAAACGTTCACGAGGGAGTCATG
AAGCTGTGGGTGATGTGCGCGCCTTGCGGTGACAGGAGCGCCCATTTCTACCTCATCTCA
TTGATATGTATTGATTTGTTTCGGTTCATGTCAAAGGTGTCTGAACCGTGAACGGGATGT
GGCCGTGTTGTGCGACGGACAAAAAAAAGGCCCCGCCGAAGCGGGGCCTGGTCCAGACAC
GCAGTCCGGAATACGACGGGGATCAGAAGTCGTACTTGACCTGGGCCGAGATCTGACGGC
CGTAGACGCTGTAGAAGCCGTCGTTGAACGGGGTCGATTCGTTGCCCGGGTAGTTGTAGC
GCTGGCCTTCCGGCAGCTTGTTGAACACGTTGTTGACCATCAGCGACAGGGTCAGATCGT
CCTGCGCCTGGTAGTTCAGGCTCATGTTGTAGGTGGTGTACGAGCCCCACTTGCCGGCCT
TGGCGCCGGAGGAGTGGACGTAGTCATAGCTGCGGCCGGTGTAGGCCAGGTAGTTCGGGG
TGCTGCCGACGTAGTTGGCGTACAGGGTGGTGGTGAACTTGGAGATGGCCCAGCCCACCG
ACACATCGCCGCGCACCTTGGCGAAGTTGTCGTAGTACCACATGTTGTACGGATCGCTCA
GCAGATCCAGCTTCTGTGCGCCCGGCAGCGGCACCACTTCACGCTTCAGCATGTTGGTGT
AGTTGCCCGAGAACATCAGCGAACCGAAGCGGCCCAGGTCCTGCTGGTACTTGGCGCCGA
CGGTCACCGCTTCCAGGTTCTGGCTGGCCACGTTGAGCTTCGGGGTGTACACGCGGGCCA
GGTTGCCACCGGCGTCGCGGGACACCCAGTCGGTCACGTTCTGGCAGCTGGCCGAGGTGT
TGTTCGGCAGGCCGTTGCGGCACTGGTACTCGGCCAGCAGCAGCTGGTCGGTGCTCAGGG
TCTTGACCTCGTTCTTGATCTTCCAGTTGTAGTAGTCGACCGACAGCGAGAAGTTGCTCA
CCGGGGCCCACACCACGCCCGCGCTCCACACGTCGGCGGTGATCGGCTTCAGGTCCGGGT
TGCCGGACTTTTCGCTGTACACCGAGGTGGTCTTGTAGAACGAGCAGGCTTCGTCACGCA
GCGCGTAGCCCATCTGGCTGCAGCGGTAGTAGTCGTTCTGGCCGGAGGCGAACGAGCCGC
TCATGCCCTGGAAGGCATCGGACAGGGTCGGCGCACGGAATGCGGTGCCGTACTTGCCGC
GCAGCAGCAGGCTCTCAACCGGGCGGTATTCCAGGCCGATGCTGTAGGTGGCCTTGTCAA
CGGTCTTGTCGGCGATCTTGAAGGCGTCGTAGCGGCCCGAGGCGCTGATGGTCAGCGACT
CGAACACCGGCATGCGCAGTTCGCTGGTCACCGCGTAGTTGCTGCGGTGGCCGGCACCGG
CCACGGCGGTGGCGCCCCAGGCGTTACCATCGACGAAGGCCTGGTCGGGCGAGTAATCCC
AACCTTCGCTGCCACCTTCCAGCACCACGGCCAGGCCGGCGTCGCCGCCCGGCAGGGAGA
ACAGCGACCCGTTGGTCACCTGCACGCGACCCAGGTTCTGCCAGGTCTTGCTGCGGTGGG
TGCCATAGCCGGTGAAGCTGGCGAACTGGTCCGGGGTGATCGGCGAGTAGAACGCAGCGT
AGTCCGGGTTGTAGATGCCGAAGCCATCAGCGGTGGTACCCAGGCGCGGGCCCAGCACGG
TGTCGCCGAAGAAGCCTTCGATCTTGTCCTTCCAGCGCGCGAAGCGGTTCTGGTCCAGGC
GGTATTCGCCGCGGGTGAAGCTGGCGCTGTAGTCCCAGTCGCCGACCATGCCCTTGCCAC
CCAAGGTAACCTGGTAGGAACGGCTCTCATCGGAGTTCAGGATGTTGTTGTAGTGGCCCG
GGCCGATTTCTTCCGGTGCGAAGGCGCGCTGCAGGTTCACGACCTTGCCCAGGCCCTGGT
CGTAGAAGCCGCCCATCACCGACTTGGTGCCCCACCACAGGGCGCTGGAGCCGGAGGTGA
ACTCGGTCTTTTCCTTGCTGTACAGCACATCGGCGAACAGCTGGAAGTTGTCGTTCACGT
CGAAGGTCATCGACGAGTAGAACTGGCCGCTGTTCTTGCCGTTCTTCAGGGTCTTGTAGC
CGGCGCTGTACACCGAGCCGCACGATTCGCCCGATGCACGCTTGCCGACGGTGGTGGTGC
CGTCGTACAGGCCTGCGACGTTGGCGCAGCGGGTCGGGTCCATCATGTACAGCTTGTTGT
CGGCGTTGCCGATGACGGCAAAGTCGTTCGACGGCAGCTGTGCGGTGTAACCGACCGGGT
TGTTCTGCTTGGTGATGTCACGCTGGTAGCCCCAGATCGGGCTGCCGTTTTCGATCTGCA
CGTTGACCAGCGCGTGGAAGCGGTCGTCGAATGCGTTGAAGCCCTTGGCGGCGCTGAAGC
GGATGTTGCTGCCACCACCTTCGGTGTAGGTGCCGCCACGGATCGACATCGTGCCGCCGT
CCATGCGTTCCTTCAGGATGATGTTGACCACGCCGGCGATCGCGTCCGAGCCGTACAGCG
ACGACTGGCCGCCCGGCAGGACCTCGATGCGCTCGACGATGTCGATCGGAATGCCGCTGA
TGTTGTTGAACGACTCGCTGCCGTTGTACAGCGCCGGATACGAGAGCATCGGGCGGCCGT
TGATCAGGTACTTGGTGTAGCCCGGGTTCAGGCCGAACATGCCGGCGGCTTCGGCGCCCT
GGGTGAACGCACCCGAGGTCTGTCCACCCTGCAGGCCGCCGGTGGTCAGCGACGACTGCT
GCAGAACTTCAGCAACGCTGCTGAAGCCGCGGGTCTGGATGTCTTCGGCGGTGATGGACA
TCACCGGGGTCTGGGTTTCGACCTGGGTCTGCGGGATCAGCGAACCGGTGACGGTGATCT
TGTCCAGGTTGGTCGCCTTGTCCTGGGCCATTGCCGGGGCGGCGGCCATCAGAGCGGACA
TCAGGGCGACGGCGAGCGTGTTGCGACGTGCGGTATTGCTGACGTGTTTCATGTAATTCC
ATTGGAGAGCAAAAACAAAAACGGCACTGCGCATGCGCCATCGCGCGGGCTGGAATATCC
GGCTCCGCAGCTCAAAACAGTGCTCATCGAACGTAACATGAACTTAACAATCTGTGCACG
AATCTGTCGCATTCCTGAATTTCAGTCAGCTTGCATCCAGCTTGTATGATGTCGGGTTAT
CCCCCTGACCCCGCCGGTGCCCGTTGTGAACAGTTCTCCCCGCCGTCCCCATGTCAGCCA
GGTCCAGAAGGGACTTACGCCGCATGCCCGCATCCGCAACGTGATCGCGGTCGGTTCGGG
CAAGGGCGGCGTCGGCAAGTCCACCACCTCGGTGAACCTGGCCGTGGCGCTGCAGCAGCT
CGGTGCGCGCGTGGGCGTGCTCGATGCGGACATCTACGGGCCGAGCGTGCCGGCCATGCT
GGGCCTGTCCGGTCGCCCGGAAAGCCCGGACAACAAGAGCATCGAGCCGTTGCGTGCCTT
TGGCGTGGACACCATGTCGATCGGCTACCTGATCGAAGAGGACACGCCGATGATCTGGCG
GGGCCCGATGGCCACCTCGGCGATGACCCAGCTGTTCAACGACACCCTGTGGGACGACCT
GGATTTCCTGCTGATCGACCTGCCGCCGGGCACCGGTGACATCCAGCTGACCCTGACCCA
GAAGATTCCGCTGGCCGGTGCGGTGATCGTCACCACGCCGCAGGACATCGCCACGCTGGA
CGCGAAGAAAGCGCTGAAGATGTTCGAGAAGGTCGAGGTGCCGGTGCTGGGCATCGTCGA
GAACATGGCGGTGCACACCTGCAGCAGTTGCGGGCACATCGAGCACCTGTTCGGCGAGGG
CGGCGGCGAGCGCATGGCCGCGCAGTACGGCGTGCCGCTGCTGGGCTCTCTGCCCCTGCA
GATCGGCATCCGTGAACAGGGCGATGCAGGCACGCCGATCACCGTCGCCCAGCCGGATTC
GGCGCCGGCCCAGGCCTACCGACATGCCGCACAGCGCCTGATCGAGGAAGTGGGCAGGCG
CCCGCGGGCTTCGATCCCGATCCTGTCGTCGCTGCTGTAAGGGCCGGGGCAGGGGCCGCC
GGCCGAGGCCGGGCCCCTGCTAGAATCCTCGCGCCCCCTCGTACCCCCAGGACAAAGCAT
GAGCATCAAGAGTGACCGTTGGATCCGCCGCATGTCCGAGCAGCACGGCATGATCGAGCC
GTTCGAGGCCGGGCAGGTGAAGCAGGCCAACGGCCAGCGCATCGTCAGCTATGGCACGTC
CAGCTATGGCTATGACGTGCGCTGCTCGCGCGAGTTCAAGGTGTTCACCAACATCAACTC
GACGATCGTCGATCCCAAGCACTTCGACTCGGGCAGCTTCGTCGACATCACCGCCGACGA
ATGCATCATCCCGCCGAACAGCTTCGCGCTGGCGCGTACCGTCGAGTACTTCCGCATCCC
GCGCGATACCCTGGTGGTGTGCCTGGGCAAGAGCACCTACGCGCGCTGCGGCATCATCGT
CAACGTGACGCCGCTGGAGCCGGAATGGGAAGGCCACGTCACCCTGGAATTCAGCAACAC
CACGCCGCTGCCGGCGCGCATCTACGCCAACGAAGGCGTGGCACAGATGCTGTTCTTCCA
GGCGGCCGCCGATGACGTCTGCGAGACGTCCTACCGCGACCGTGGCGGCAAGTACCAGGG
CCAGACCGGCGTGACCCTGCCGCGGACCTGACGATTGCAGGCGATTTGTAGAGCCGAGCC
ATGCTCGGCTGCCCTGCATTGAAGCCGAGCATGGCTCGGCTCTACATGAAGGAAGGCGGC
GCAATGCGCCGCCTTCCTTATTTGCCGCGACCGAACAGCATCGCGATGCCGACACCAACC
AGGGCCACCGGCCACCAGGTCAACAGCAGCTTGGACAGGTTCAGGTGCGTCCAGCCGAGA
TTGCTGGCGAGCATGAACAGGCCGATCAGGATCAGCAGGACGGCGGCAACGAGGTTGAAT
CGCATCGGGTCGGCGAAGGCTCAGGACTGGGCCGGATATCCTAGCCGTTCCTTCCAGTAG
GCGACATGCTGGTCCAGCGCCGCCGGCTCGTAGCGGTGTGCCGGGCCACTGCCCCAGACC
GGGCCCGGCCAGGCCGGATCACCGTCATGGCGGCCGATGACATGGAAGTGCAGCTGGCGC
ACGATGTTGCCCAGCGCCCCGATGTTGATCTTCTCCACCCCGTCGGCACCCTTCAGGGCC
TTGCAGGCGCGGTTGAGCTCGGTGCGCAGCTTGTCCTGCTGCTCGCCGTCCAGCTCGATC
CACTCGGTCACCCCGGCCAGGCGCGGTACCAGCACCAGCCAGGGGAATCGTTCGTCGTTC
ATCAGCCGCACTTGCGACAACGGTCCTTCCGCCACCAGCACGCTATCGGTGGCCAGGCGT
GAATCGAGTTCGAATTCGCTCATCCAAGATGCTCCGAGAAGAAGTCCAGGGTGCGTTGCA
GCGCCAGGGCGGCGCTGTCTGGATCATACGCATGTCCGACCTCCCGGTTGAAGGCGTGAT
CGGCCGGATAGACGTAGGTCGCCATCTGCGGCAGCTTCTCGCGGTGGGCCTGGACCGCTT
CCGGCGGGATGCTGCGGTCCTGGGCGCCGAAGTGGAAGATCACCGGGGCCTTGGGCGCCT
CGTCGAGGAACTGCACGTTGCGCGCACCGTAGTAGCTGACCGACGGCAGCCCCAGGCGCA
GTGCGGACAGCATCGCCACCGTGCCGCCCCAGCAGTAGCCGACGGTGCCGACCTTGCCGT
AGGGCGCCAGTCGGGTGGCCGCCGCGCGCACGACCTCCAGCGCCCGTTCCATGCCCAGCG
CGCCGACCCGTTCCAGGCCCTGCTTCACGCCCTCGGCGTCGTAGGGCAGCGCATCCGGGT
CGGCGTCGGGGCCGTCGACCAGGTCGAAGAACGAGGGCGCCAGCACCGCATAGCCTTCGG
CTGCGAAGCGCTCGGCCACGCTGCGGATGTGCGGGTTGGCGCCGAAGATTTCCTGCACCA
CCACCAGTCCGCCGCGCGCGGTGCCTTCCGGCAGGGCCTGCCAGGCCCGTACCGGGCCGT
GATGCGTATCCAGGGTGATCCACTCGGCCATCGTCATCTTCCTCGTTGCTGGGAACAGAG
CTGCATTGTCGGCGCTGCGCCGGTTAGCGCGGCGTCAGCGGCTGTGCCGGATCGGGCGGC
TGCGGGTTTGCGGCAGTGCGTTCCCAAGGCGGTGCAGAGGGCTGTTTCTGCATTGACCGG
TGCACACCCGCAGCCTAAGCTTTCAGCCACGATGACATACAAGCCTCCGGCGCGAGCCGG
GGGCTTTTTTGTTGTCCGCGTGTTGCGGGTCGCAACGCGCAACCGGTGGCTGTGACGGGC
CAGCCACGATGACCCACTGCAGGCAGCCCCGAGCCTGATCACCCCGAACCCCAGCCGCCG
CAAGGCGGCTTTTTCATTTCCAGGAGATTCAACACCATGTCCATCAATCAAGCCATTTCC
GCCCAGGACTCCGCGCTGTACGTGAAGGCCGGTACCGCCCCGACCGCGCCGAACAATCCG
GCCGGCTATACCGAAATCGACGGCCTGACCGCCTTCCCGTTCGGCCGCGGCCAGGCCAAC
ACCCTTGATGCCACCAACCTGCGTTCGAAGCAGATGGAGAACATCGCGGGTCTGTCCGGC
GGCCAGGCCGTGCAGGTGTCCGGCCACCGCTGGCCGGTCGGCAGCTCGGCAGGCCAGGAG
ATCCTGCGCGACGCCGATCCGGATGCCGACCTGCACTTCCTGATGGTGCTGCCCACCGGC
GATGCCGCTACCTTCGTCGCCAAGGTCGCCGCCTTCAACGTGGCCCCGGGCACCAACCAG
GTGCTGACGTTCACTGCGGACCTGCTGCCGCGTGAGTTCGCGCTGGTAACCGTGGCCGCT
GGCGGCACCCCGTGATGCTGCTGGGCAAGCAGCAGATCCTGGACGCGCAGGATCGCCGGC
ACGAGGACGTCGCCGTACCCGAATGGGGCGGCAGCGTGCGCGTGGCGATGATGTCGGCGC
GTGACCGTGATCGCTGGGAGCAGGAGACCTATGGCGGTGACACGCCCAAGGTGGATGACT
TCCGCGCGCGATTCGTCGGCCTGTGCCTGGTCGATGAAATGGGCGAGCGCCTGTTCTCCG
ACCACGAGGTGGCCCAGCTGGGCACGAAATCGGCCGCGGCGCTGGATCGCGTGTTCCGTG
TCGCGCAGACGCTCAATGCGCTCGGCGATGCGGCCGTGGGAGAGCTGGAAAAAAACTGAT
CCGCCGGCCTGAGCGCCGGCTTCAGTTCCGGATCGCGTGGAGGCTGGGCCTCCCGCATCC
GGACCACCTGCTGGCGGGAGTGACCTCCCGCCAGCTCTCGGAGATGTATGCGTTCGCACG
CCTGGAGCCGTTGGACCAGCCCCTGCAGGGGATGCTCGCCCAGCTGACCAGTGTGCTGGC
GCAGGTGCACGGCAATACGACCACTGCCGACGACTTCCTGCTGGTGCGACCGCGTGCGTC
GCCGGAGAGGGCGGCAAAGGAGCGCTCGCAGCAGCTGCTGGAACTGTTCGGCAGCGCATC
GCGGCGCAACGCTGCGGCGTGATTCCGGGCGGGGCAGGGCATTGCTTCTCCGATGCGTGG
CATGCAATCGAACCTGGGGCCCTGCGGGGCCCCTCATCATTCTTGGAGGAACGCGTATGG
CGTCCACTAACCAGAATCTAGACGTAGTACTGCGGGTCAACACGACGGGCTTCCGTACCG
CAATGGCGGAGGCCAGCCGCCTGGCAACGCAGAATCTCAAGACACTGCGCGCGGAGGCCG
AGCGGACGGCCGCCGCGCTGGCGCGCGTGCATGCGGCACCGGAGGGCGCAACGGGCAAGG
CCGCGACAAAGGCAAAGGCCAACGTCGGCGGCGATGTGCTCGGCAGCGGCTTGAAGGAGC
TTGGTAGCGGCCTGCTGACGGCCGCCGGTGGCCCATGGGGCATCGCCATCGCGTCGGTGC
AGAAGCTGGGCGAAGCGTACCTGGACATGGTCAAGGCGTCCGAACGTGCGCGCAGCGAGT
ACAAGGAGCAGATGCAGTCGCTGCAGCAGATGTCGTTCTCGATGGACCAGGCCGGCCTGG
GCATGGGCGCGGGCACGCTGCCCCTGGAGCAGGCGGTCGCCACGCTGCATGAGCAGGCCA
GGGCGCTGCGCGAGCTGGAGGCACGCGAGAAGGCGCTGCAGGGCTCGGTCGTCCATTGGG
AAGGCCGAGTGAGTCATGGCCAGCGATCGGGACGGGAAGGGGCGGGCCTGAGTGCAGCCT
CGGACTACGCCGAGCTGGAGAAGGCCAGGGCGAACCTGGAAGCGTTCCAGGCGGAGGTCG
CGCCGGTCCAGGAGAAGTTCCGGGGCCTGAAAGAAACGATCAGGGGCGCCCTCGACGAGA
AGCTGTTCAATGCGATTGCCGCGGCCATCCAGAACGTGGACAACCAGACGCTTGACCAGC
TCATCGCGTCTCTGGGTGCGACGCAATGGAACGCATTGAAGGCGACCGATGCCTTCAACG
GCATGCTGGGCGCCATGCGCGGAGAGGCGTGGCGGGACGAGGTCGAGTGGATCCGGCTGA
CCCGTGGCGAGTACGCGGCCTGGATGGCTGAACGCGGCGCGGAGATCAACGCAAGGGGCG
GCCCGGACAAGATGGACCCGGCCCAGCGCGCAGAGTTCAACAGGGATGCCGCGCGCAAGA
AGGCCGACATCGAACGCAAGGCCCAGTTCCGCGAACAGCAGCAGGCCGCCCAGCAGTCGG
TCAGGGGCGTGCACGAGCAGGCTGATGCGTACGCCGGGCTGATGGATCGCATCGAGAAGC
AGATCGCCCAGGACCGGGTGCGGCAGAAGCTGAAGGAGGGGATGACAGAGGCGGAAAAGC
TGCAGGTCACCCTCCTTGACGAGATGGAGCATGCCGAGAAGAAGCTCAGCGAGCAGATGC
AACTGCGGGTGAAGGCCTCGCTGGACGCCGCGGTGGCCCTGGCCAAGGAAGCGGCAGCCG
CTGAAGCGTCGAAGAAGGCCCAGCAGGATCTGCTGAAGCTGCAGCGGGAGCTCCAGCAGG
CGGCGCATGCACAGCAGCGCGGCAACGACCAGGCGCTGTTCGGCATCGGCCATGGCGCAG
CGAGCGTGGATCGCATGCAACGCCGTTCCGCTCTGGATGAGGATCGGGACAATCGAAAGC
GCGCGCTGGACGACGAGTCGCGTGGCGAGGACGGCAAGGTCATCGAGTCGGAGCGCTACA
GAGCCCGGCTGGCCGAGCTCGATGCATTCCATGAACAGTCACTGCAACGCGAGGCAGAGT
TCCAGGAGAACAAGAAGGCATACCAGTCCGATTGGAAGAACGGCGCAATGCGGGCGTTCG
AGGACTATGCCGATGCCGCGGCCAATGCCGCCGAGTTGAGCCACGGCGTCTTCAGTAATG
CACTGGGCGGGTTGGAAGACAGTCTGGTCAAGTTTGCCCAGACCGGAAAGCTGTCCTTCT
CCGACCTCGCCGACTCGATCATCGCCGATCTGGCGCGCGTGGCAGCCAAACAGATGGTCA
GTGGGCTGATCAGTTCGATCGGGCAGATGTTCGGGCCGAAGATCACCGGCTTTTCCATCG
GCGGGTACACGGGCCCAGGGGGCAAGTACGAGCCGGCCGGCATCGTCCACAAGGGCGAGG
GCGTGCTCAGCCAGGAAGACATGGCTGCGCTCGGCGGCCCATCGGCATTCTTCGCCCTGC
GCACTTCGCTGCGAACCGGCAATGGCCTGTCCGGTGGTGATAGCGGGGGTTATGTGCAGG
TACCGATTGCCCGTGCCGGCGAGGGTGGGATGAATGTGGAAATCAACAACTACGGCGAAA
GCCGGGTCAACACCCGGGAAGAGCGGCAGCGCATGCCCGATGGCAGCGAAGTACGGCGGC
TGGTGATCGACATCGTGGGCGACAGCCTCAACGGTGGTGAGCTGGGCGCCATTGGACGGG
CCCGATACGGATGGACGGAGGCAGTGGGATGAGCAGTTGGCCAGAATATGCAGAAATCCG
CTTTGCGGATTACGGCGAGGAGATCGTCGCTTCGGAAGAGCGGACCGAGATGGAGCGCGG
CCCCAGCAAGATGCGCGCGCTCAACAGCCGGGTGATGAAGAACGTGTACGCCTCGGTGCA
GTTCCGCACCGCGGCTGACGCCGAGGCATTCGAAGCGTGGTACCTGCACGATGTCGGTCG
CGTCGGCTGGTTCACGATGGAGCACCCGCGGACCGGGCAGCCGATCAGCGCCCGCTTCCC
GCAGGGCATCGGCCGCCTGGTGCCACTGAACACCCGGTTCCGCTTCTCCAAGCGCGATCT
TGTACTGGAGTACATGCGATGAGTTCCTTCCATGAGCGCCGCCAGCGCCTGGCCGACACC
CAGGGACCGCTGATGCTGTTGGAAGTGTCGGCGCCGTCGATGCCGGAGGTGTTGCGGATC
GTCAACGACAACGTCAACTGGACCAGCAACGGCAAGGAGTTCATTGCCGCACCGTTCGGC
TTCCAGCTTCCCGACGATGTCAGTGGACAGGCACCGCGCGCACAGCTGGTGATCGACAAC
ATCGGCCGCGCACTCACCGAGGACCTGGAAGGGCTTGCCCCCGGAGAGATGGTGACCGCA
CGGTTGATGCTGACCGATCGCGCCGATCCGGATGCCATCGAGGCCGAGTACGACCTGCCG
ATGACCCAGGTGTCGGTCAACACGCGCACGGTCAGTGCCCAGTGTGGTGTCGACTTCCTG
ATGCGCCAGCAGGCCGTGCTGCTGCATGCCAATCCGTTCACGCTGCCGGGAATCTTCTGA
TGCGCCTGGTCGACGTCGAGCGATGGGTGGGCATCCCCTATGACGAAGCAGCGTGCGACT
GCGCCGACCTGGTGATGCAGGTGCAGCGGGCGCTGTTCGCCCGTGAAGTGGCACTGCCCG
GACGCCGGCCGCGCGGGCGGCGCGGCTCGGCCGAGCTGGGCGCATTGTCGCGCGCGCAGG
CGGTACCTCGCGAGGGCCCTCCACAGGACGGCGACCTGGTACTGATGATCGAACGCGGAC
AACACAACCCCGGCCACGCCGGGGTTTTCTTTTTCCTGGCTCATGAGGGCTGGGTCTTGC
ACAGCAACGAAACGAACGGCTGCAGCGTGCTGCACCGCGTTCGTGACCTGCCCGGATTTG
GGCTGAGGATCGAGGGATACTACGCATGGAACTGACACCACAACCGGCGGTCGACGGCCG
CCTCATCATCACCCCGCACCCGGTGCTGCTGGATGGCCAGCGCAACGTGCCGGTCGAACT
GCGCCCGGGTGAAAGCCTGTACGCAATCCTCATGCGCCATGTAGACGGGCTCGATGGCCG
CGCATGGCAGGTCTGCGTTGACGGGCTGGAGGTGCCGCGCGAGCAGTGGATGCACACGCG
ACCGCGCCATGGCCAGTTGATCGAAGTGCGCAGCGTGGTGGGCAAGGCGGTGATTCCGCT
GGTGGCGATGATCGCGCTGACCTATTTCACCTTCGGCATCGGCACGCTGGTGGCCGGTTC
CGCGTGGGGCGCAGGCGCCATCGCAGGCACGTACGGCACGCTGGCTGCATCCGCGGTCTA
CGTGGCCGGCAGCGTGCTGATCAACAAGGTTCTCACGCCGAAGCCGCCCAAGCCCGGTGG
TGGCGGTGTCGCCGACACGGCGTATTCCCTGGCAGCGCCGCGCAACCGTGTGCGCGCCTA
TGAACCGCTGGGCCTGCTGTTCGGTTCCACGCGCCTCGCTCCGGACCTGATCAGCCGCCC
CTATACCTGGTTCGAGGGCGATGAGCAGTATGTCGGCCTGACCCTCAGCCCGGGCATCAA
CGTTGGCCGGGTGGAGGCCCTGCAGAACGGTGATTCGGCGCTGTCCAGCTACGAAGGCGT
GCGCACCTGGTTCCGCGGCTTCCCGCAGATGCCCGACGAAGCGATTCCGCTGTACAGCAA
CGCGGATGTGATTGAAGGCGCGCAGCTGCTCGATACCGGCAGCGATGCCAAGCACGTGGC
CAGCCCGTGGGTGGAACGCACCAGCTCCGCTGACTCTCTGCGCCTGCAGGTGAACATCGA
GTTCCGGCTGTGGGATACCACGTCCAAGGGCAAGGACAAGGACAACCGCGAGCAGATCCA
GATCCAGTACCGGCCGGTCGGCTCCGATGCCTGGCAGTCGTTCGGCAATTACAGCGTCGT
GGGACGTACGCAGAAGGCGCGCCGCGTCAGCTACGGCCGCGACGTGGAGCTGGGCCAGTA
CGACGTGCGCGTACGCGTGGCCGGGCAGAACACCGATGGCAGTGGCGCGCAGGCGAATTT
CACCTGGACCACGCTGGTCAGCGTGCAGCGCGACGACGCCAGCCATGCCGGCATTCCTGC
CATCGGCCTGCAGATGAAGGCGTCCGGCCAGCTCAATGGCACCCCGGATGAGATCCGCTG
CGTGGCTCATGCGCGACCGATTCCGGTGTGGAAGGGTGAAGCGGCCGGCTGGGTGACCGA
GGAAACCAGCAACCCGGGCGCACAGATCCTGGCCTACGCGCGTGGCATCCATGATGAGAA
CGGCAAGCGCATCGCCGGCCTGGGCATGGCCGACCGGCGCATCGATATCGAAAGCCTGAA
AGCCTTCATGCTGCACTGCGCGGACAACGCGCTGGGCTACGACTACTGGCTGACCGAGTT
GCGCAGCCACCAGGCAGTGCTCGACGCCATCGCGCTGGCCGGCTTCGGCCAGGTGACCTG
GGCCAAGGGCCGGCTGGGCGTGGCCTGGGCGGCCGATGAGCAGCCCCTGTCCGGCGTGGT
CAACATGGCCACGATCAAGAAGGGCCAGTTTCAGGTCGATTACACCCTGGCCAACGCTGC
CGACGGCATCGAGTACAGCTACCTGGACCGCCGCACCTGGAAGGCGGCGACGCTGCGCGT
GCCGGCGCCGGGCGTGGAGGTGATGCTCAATCCGGCCAAGATCACCGGTGAGGGCGTCAG
CTCCGAAGCCCATGCCGCGATGCTGGCGCGTTGGCATCTGGCGCAGAGCGTCTATCAATA
CAAGTCGATCAGCTACAGCACCGACATCGAGCACCTGGCCTACTCGCGGTTGTCGGTACT
GGCGTTGCAGCACGACCTGACCCAGTGGGGCTTCGGTGGCCGCCTGATCGATGCCGCCGT
CGACGCTGCAGGCGTTACCACGCTGCAACTGGACGAGACGGTCCCGGCACCTTCGCTGGG
CAGTGCGTTCATCGGCCTGCGTATTCCAGGCGAGCGTGTCTACCGCGTACTGCGCGTGGT
TCCGGGCGCTGAGCCAAGTGACAGGCTGGTGCTGGCCGATCCGTGGCCGGCAGATGCACC
GCTGCCGGGCCACAACGACGGCAATCCTGCACACGACACGATCTGGATCTACGACTTCAA
GCAGACGCCGGGTACCCGCGTGCGCGTGACCGGCATCCGCCCGGAAGGTGACCTGAAGGG
CGCCGCTGTGGAGGTGGTGCAGGAGGGGCCCGAGTTCTGGCACTACGTGCGGACCGGGCA
GTATGTGCCGCCGTCGAATGAATCCTCGCTGCAGATCCGGCCGGTGGCCAGCAATCTGAA
GGTGGTCGAGCGCCAGGTCAGCCGGGGTGGCAGCGTGCATACCGAACTGCAGGCCAGCTT
CGATATCAGTGGACCCACCGGCGAAACGCGGGTCCTGTCCGATCCAGACGGCAATGCCGC
GCTGGAGGAAGTGGCACGCACCACCACGCGATCAGCGAGCTGGGCGATTCCTGGAGCGGG
TACCTATCCGGTGGTCGTTCGTCCGTACAGCCCCGATGGCCGTGCCGGCGTTGCCGTGTC
CACCCAGTACACCACGCTGGGTGCCGATGCGCCGCCGGTCCTGGTCGATCTGTTCGACAT
CGAAGAGCTCAGCGGTGGCGTGCGCCGGTATGTGTGGGGCTTCTCCGGCGACACCGTGCA
GTCGGCTGATTTCGCCGGCGTGGAAATCCGCTATACCGCCGGCAGTATCGACAACCCGCT
GTGGGAGCACATGACCCCGCTGGGCGATGCCGGTGGCTTCTTCACCTCCGCAATCGAAGC
CGTATTGCCAGAGGCGGGCAGCTGGACGTTTGCGTGCCGCAGTCGCAACACCGCTGGCGT
GCTGTCCGTCGGTGCCCGCTACCTGCGACGCTCGCTGGGGCGCAATACCGGGCAGACGCT
GGAGGGAATCGGCGGTGTGGTCGAATCGGTCAAGCAGGACCTGGGCAAGGAAATCAACGC
CCGCATCGACAGCGACCTGGCCGCCGCCACCCGTGCAGCCGAGGCGCTGCGTAGCGAATC
GCTGCGCCTGCAGGACCAGATCACCGCCAGCGCCCAACGACTTGCCGGCCAGGCCGAACG
GCTGGACCAGCAGGCGCAGGCGCTCAAGGCGAACACCGATGGCCTGGCGCGCGAAGTGCT
GGACCGTGCTGCCGGCGATCTGAATACCCGCACCGAGCTGACCACGGCGGTGACCCGCGA
AACCAGCGAGCGCCGGTCGGATGTGGAGAACCTGACCCGCATGGTGAGCCAGCTGTCGGC
AGGCAGTGGCGTGCAGTTCGACAGCAAGCGCATCTGGTACTTCGACAGCAGCGTGGAAGG
TTGGGGCGCGAATGGCGGCAGTCCAACGCTGGTGGAGGGCTGGCTGCGCCCGGCCAACCA
TGCCAGCGACGCCTTCGTGACGAGCCCGCGCGGCCAGGATGTCCAGGGCGCGGCGCACCG
CTTCGTCAAGCTGCGCATCCGCAAGGTGGGCAGTCCTGCCTGGGACGGGCGCCTGCTGTG
GAATGGTCCCGGCCAGTCGTGGGACAACGCACGCATGGTGCAGTTCGCGGAGCCAAGCTA
TGACAGCAACGGCATCGCGACGCTGGACGTGGACAACATTCCATGGAACGGGACCATCGT
CGACCAGATCCGCCTGGATCTGTCCAAAGCGCAGACCGATGCCGACTACTTCCTGCTGGA
CTGGGTGGCGATCGGTCGCCCGACGCCGGGTGCGTCGGTGGCCATGTTGCAGGACGAAGC
CACTGCACGCGTCGCAGCAGACAGCAGCGAAGCGGGCCGGCGCGAGTCGCTGGCCGTGCA
GTTGCGCGGCAGCTACGAGGGCGGTGACCTGGCAGGGGTCAGCCAGGGCCTGATCGCGGC
CGAGAAGACCGCACGGCTGAGTGGCGACCAGGTCAACGCGCAGTCGATCCAGGCACTCCA
GGCACGGATGCCGGCAGGCACCGGCGCGCTGGCCACCGGTGCCAGTGTCAGCAGCCTGCA
GCAGGCGATGGTGACCGCTGACACCGCGCTGGGGCGGCGCGTGGACAGCCTCGATGCCAC
GATGGGTGACAAGATCGGATCCAGCGCCTTCAATGCGTTGAAGACCGAAGTCGGGCAGCT
CGATGGCCGGGTTACCAGCAGCAGCCAGGACCTGGTGCAGCTGAAGAGTCGCATGGAAGC
GGTGATGGGCGCGGGCAGCAACCTCGCGCTCAATGGCGACTTCAACCTGGGCGCTGGCAC
CGGCTGGACGTTCTTCAACACCACCGCAGCATCGGTGGTGCGCGAGGGCCGCGGCAACAG
CCTGTGCTGGAAGGCGGAGCCCTATGCGGGCGGAAGCAATACGGTGGTCAGCGCCGCGGT
CAATGAGGGGCGCGTCATCACCCTGACCGCCGGCCGTCGCTATCGGGTGTCGTGCTGGAC
GCGGACCAGCGAGGACTTCGACGGCACCGCCGACAATACCAAGCTGCGCGTCGCCGACCA
CAACGGCAACCTGATGGGCGGCGCCACGCAGTCGTTCCCGAAATCGGCGGACTGGGTCAA
GACCGAGACCTTCGTGAAGTTGCCGCCTACCGGCACGGTGCAGGGCATCAAGGTCACGAT
CAACCGCAATGGCACGGCCGGCACGTTGTGGCTGGACGATCTGTGGGTGGAGGATGTGAC
CGATGTCGACGCGAACGCTGCGGCGGTCAGTGGCCTGTCGACCAGGGTGGAACAGATCGA
TGGCAAGCTGAGCAGTGCCGCCGAGGACGTCACCCGGCTGGCCTCGGGCATCGGCAACAT
GGTGGCCTACAACATCATCGCCAACGCACATATCCTCGCCTGGCCCACCGGTGGCCCCCG
TGCATCGGGTGTGTACCGTGCCAATGGCAGCATCGTGCCGGGCATGGGCGCCAACCGGGG
GCTGCGGGTGGGCATCATCAATGCGGACAACAGCATCACCGATACGGCGGTGTTCGATAC
CCATGGCAATCTGCAGACCGAGTCGGCCCGCTTCAACACCTGGTACGACCAGACGCTGAA
GGACAACCAGTACTTCATTGCCTATACGTCCGATGCAGTGGGGGCGATCAGTAGTGCCAG
CAACAGCGACACCAGTGGCCTGCGCACCCGCCTGCTGGACGCGGGCCTGTCACAGGAAAA
CCTGGCGGCCCTGTCGGGGTCGCGGATGCTGGTGATGATCGGGCGGCGCAGGAGTGGTGC
CGGCGGTGGCAGGCAGATCCTGTCGCCCTTGCCGGAGACCGGCCGTACTGGCATGTGGGT
GGAAATGACCGTCACCGTGCTCAATGGCGTGCCGACCGGATCGCAGGATTCGTCGATGCT
CGATCGTACGGCGCGGAGCAATGCGGACGCATTGACCGGGCTGCGCACCGACGTCAGCAA
GCTCGGTACCGACCTGGTGTCCGCCGCCGACAGCCTGACCAGCCTGGCCGCGCGGGTCGA
CACCTCGGTGACCAGCAGCGACAACGTGCTGCGCAACAGTAACTTTGCTGGCAGTGCCGC
CTGGTGGACGCTGACCCGTACCGTGTCGGCCAACACCGTGGAGTGGGTGAAGGCATCGGG
CCAGAGTGGTGATGCGTTGCTGATGACGCATGGGCCGCAGGCCGGGCAGAATCCGGCCAT
CACGGCCAATGACGCGCGGTGGCTGCCCGTTGTTGCCGGCAGGTCGCGGCGGTACCGCCT
GGTGATGGTCGCCCGCGCCTTCGACGATGCGACGGCGACCCTGGTCTGCCGGCTGCGCGT
GCGGACCAGCGGGGTGAGTGAAAGCCATGCCGACGTGACGCTGAACCTGTCCGATGCGTC
CTGGAAAACCTACACGGCCGAATGGTCTGCCGCGCAGGATCGCAACGAGATCATGCCGCA
GGTGCATCTGACCAACGCCGGCGGCAAGGTGCTGTTCGACCGGATCGAGTTCTACGACAT
CACCGATGCGCAGGACATCGCCGGCAACGCGACGGCCATCGCCAACCTGCGCAGCGACGT
GGTGCAGCTGGGCGATCGTGTCACCAGCAGTGCGTCCAGTGTGCTCAAGCTGCAGTCGGA
CGTGCAGTCGGTCCTCAATGGCAGCGACAGCCTGTTCCCGCTGGGTGCGTTCGAAACGTT
CCAGGATGGCCAACTGCTGGGCAGTGCGGCGGGCACGATCTACACCGCCCGCGCCGATGC
TCGCCGGACCGGTGAGCGCGGTCTGGACGTGAACGTTGCGGCCAACACCAGCCCGAACAC
CAATGCGGACCTGTACTTCGGGCAGTGGACCCCCATCACCGGCAATCGCCGCATCTATGT
GGAGTACTACGCCCGCCTGCATCCGGACAGTATCCAGCCGACCGGTGGTTCCATCCGGGT
GGGCTGGCAGACCACCAACGAAGCCAACGCGGAGAATTCGTGGCCCTTGCAGGCTTACGC
ACTGGCCTCGCTGCGCAAGGATGGCTGGACCAAGGTCAGCGGTTACCTGGACACCGCCGC
GTCTGCGGCGAAGTGGCGGATGCTGGTCAGCATTCCGGGAGGAAGTGGTGCGCGCGAAGT
GGGCGTGCGCGTGCAGGTGGACGACATCCGCATGATCGATGTCACCGACGCCTACGCCGC
GCAGCAGAGCGCCGCTGCCACGGCCACCGCGGTGACCGCGCTGACCACCAAAGTCGATCA
GCAGGGCACGAAGGTCGACGCGCAGGCGCAGCAGCTCACCGACCTGTCCAGCGGGCTGAA
GGGCGTGCTCAACACCGGAAGCGGCCTGCTGCCCAATCCCGACTTCGCCGAAGGGCTGGG
GGGGTGGACGGCATCGGCGGCGGCCAATGGGGCGGTGTGGAGTACGGTCAACGGCGACGG
ACGCCCAGGTGTGCTGCTCAACCGCTACACGAACGTGAATCCGACCCTGCAGGCCAACGG
TGGCAAATGGGTGCCGATCAACGGCGCGCGCCGCCTGCGGGTGATCGTCCGCGCCTGCGG
TGCTGGCGGCGCCAACAATCTGCTGGTGCGGATGTATCGCAAGAATGCGGCAGGCCAGCA
GTCCTACCAGGATCTGCGTGCCGTGTTCGCGGTGGAGGCGTTCGAGACCCGATCGTTCGA
CTTCGATGCCTTCAACAGCGGCATCGATGCCTGGCGCTTGAACCTCTATGTTCATCCCGA
CAACGGTCAGGTGCGGGTGGACAGCGTCCAGGTCTATGACATCACCGACCAGGTGGCCAA
CGATGCCAATGCCTCGGCCATCACGGGGCTGAGCACCTCGGTAAGCCAGCAGGGCACCAA
GCTGGACACCACCGCGCGTGACCTGACCCAGCTCAAGACCCAGGTGGGCGATGTATCGGC
CAGCGGCTTCTCGCAGCTGAACAGCCAGGTCAGCCAGCAGGGTACGCAACTGACTGCGCT
GTCCGGGCGGATCGATGGCGTGCAGGCCTCACTGGGTGGCAAGGCGGATGCAGCCGTGGT
CACCAGCATGCAGGCGCAGGTCAAGAATCTGGGCGCCGGTGGCAACCTGCTGATGAACAC
CACGTTCCCCTTCTGGCAGCGCTCGGGGTGGGGCTGGGGCAGTAATCCGAACGGGCGGTG
GACCGAACTGGGCAACCCCACCGGCGATGACAACTGGCATCCGCAGGGGATCTTCGGGCT
GGGCGCGGTGACGCCCGGCGTCGTCGCAGCAGGCGAAATGGCATGGTGGGGAACCGAGTA
CGACATCGCCATCGAAGGCGGCAAGACCTATTGCGCGTCCGCCTGGATCAATACCCATCG
CGTGGAAGCCAAGCTGGAGATGACGTTCTTCGATGCGGCCGGCAATCACCTGGGGCTGGT
GCACAGCCCTGGCGTGAGGAGCGATACCGGAACCCCGATCACGCTCGACCGCTTGACGCG
CACGTTCCTGATCAACAAGGCGCCCGCCACGGCGACCTTCGCTCGCTTTCGCGTGATCGT
GATCGGCACCGGTGGAAACACGCCCTATTTCTGGATGTTCCGCCCGATGCTCAGCCAGGT
GGACGCGGCAGCAACCGCCCCGCCCACCTGGTCGGCCGGAGGCACCGAGTCTTCCGCGCA
GTGGTCGGTCAACGTCCGTGCAGATGGCCGGGTAGGGGGCGTGCAACTGGCGTCCAGCGG
CCAGGTCTCGCGTTTCGATGTGGTGGCCGACGCGTTCAGTGTCAGTGCCCCCGGTGGCGG
GCGTCGTACCGAGTACAGCGATGGCAACTGGCGGGTCTATGACGAAGCCGGACGCCTGCG
CGTGCGCATGGGCGTGTGGTGACCCGTGCACCTGCCCGTCGCGGTGGGTGCCCTGCATGA
AAACCGTTCGGGCCGCCGGTGGATGCGGCCCTTTTTTTGGAGATCCAACATGAAGTTCAA
CGCACGTCTTGTCCTGCTGACCCGCGCAGTGGAGCAGTCGGGGGTGGTCAATCTGCATTT
CCGGCCGGAGGGCGAGAACCTTCTTCCGCAGATGGTGATCCCGGTATCGCCGCTGGATGC
GTATGCCTTGAAGTTCGGGGCACTGTACCGGTTCGAGGCGATCGAGGTGGAAGAAGCGCT
GCCCATTGAAACAGCCGCTGGCTGAGACCGGGCGGTTGCAGTGGTGCTGGATATGACCGG
GTACTGACCCTTCACGGGCCAGGCGCCGCAGGCGGCAGCGGCGATTCAGGGCGCTGGCCC
GAAGCCCGGTATACTGGCGCCCTTTCAGGCCCCGGCCCCCAGGAACCCCTGCCATGCCGG
CAGGGGCCCAGGCCCCCAGAGTCCCGCGATTCCATGTCCCAGCTGAACCCCAAAGTCGGC
TTCGTCAGCCTTGGCTGCCCGAAGGCCCTCGTCGATTCCGAGCGCATCCTCACCCAGCTC
CGCTCGGAAGGCTACGACATCGTCCCGTCCTACGATTCGGCCGACGTGGTGGTGGTCAAC
ACCTGTGGCTTCATCGATTCGGCGGTGACCGAGTCGCTGGATGCCATTGGCGAGGCGATG
AACCAGAACGGCAAGGTCATCGTCACCGGCTGCCTGGGCAAGCGCCCTGAGCAGATCCGC
GAGGCGTACCCCAACGTGCTGGCGGTGTCCGGCCCGCAGGATTACCAGAGCGTGATGGAA
GCGGTGCATGAAGCACTGCCGCCCAAGCACGATCCGTTCGTGGATCTGGTGCCCGACTAC
GGCATCAAGCTGACCCCGCGCCATTACGCCTACCTGAAGATTTCCGAAGGCTGCAACCAC
AAGTGCAGCTTCTGCATCATTCCGTCGATGCGCGGCAAGCTGGTCTCGCGCCCGGTGGAT
GAGGTGCTGCGCGAAGCCGAGCGCCTGGTGCGTGGTGGCGTGCGTGAGCTGCTGGTGGTT
TCGCAGGACACCTCTGCCTACGGCGTGGACGTGAAGTACGCCGAGAAGATGTGGCGCGAC
AAGGCCTACCAGACCCGCCTGAAGGCGCTGTGCGAAGGCCTGTCCGAGCTGGATGCGTGG
GTGCGCATGCACTACGTCTACCCGTATCCGCACGTGGACGAAGTGGTGCCGCTGATGGCC
GAGAACCGCATCCTGCCGTACCTGGACATCCCGTTCCAGCATGCGAGTCCGCGCATCCTG
CGCCTGATGAAGCGCCCCGGTGCGGTCGAGAAGACCCTGGAGCGCGTGCAGAACTGGCGC
CGTATCGCGCCGGACATCACCGTGCGTTCGACCTTCATCGTCGGCTTCCCGGGCGAGACC
GAGTCCGAGTTCGAAGAACTGCTGTCGTTCCTCGACGAAGCGCAGCTGGATCGCGTGGGC
GCGTTCGCCTATTCGCCGGTCGAGGGGGCCACCGCCAACGATCTGCCCGATGCTGTGCCG
GAGGAAGTGAAGCAGGAGCGTCTGGCCCGCTTCATGGAGAAGCAGGCGCAGATCTCCGCC
GCACGCCTGGAGGCCAAGATCGGCACCGTGCAGCAGTGCCTGGTCGACGCCATCGAAGGC
GATATCGCCGTGGCCCGTTCCAGGGCCGATGCGCCGGAGATCGACGGACTGGTGCACATC
CAGAACGCCGACCAGGTGCCGCTGCGCGTGGGCGACTTCGTCGACGTGGAAATCACCGAG
AGCGACGAGCACGACCTGTACGGTGACGCGCTGCCCGCCGCTCCCCGCCCGGCATTCGAC
CTCAAGATGCTGTGACCGCAGCGACGACCGCCGCCAATGACGGGGGCGGCGTCCGGCGCT
TCGTACCGCCGCCACGTGCAGCGATCGATCCGCAGGTGTTCGCGCAGCCGCTGTTTGCCG
GGCTGCAGGATTTCCGTGATCTGCTGGATGGCCCCCACTGGCCGTCCATCGCGGCGCTTG
ACGCACGCCTGTCCCTGCCGGGTTGGCAGCTGGTCGAACAGGATGCCGCGTTGCTGGCCG
ATGGCCTGCACTACGAGGCCCGCATCGCGCAGGGGCGCATTGCCACCCGTGCCGACAACT
GGCACGACCTGTTCAACGCGCTGGTGTGGGCCTCCCACCCAAAGCTCAAGCGGGCACTCA
ACGTGCAGCAGTGCCGGCATATCGAAGCCATGCCACCCGGCCAGCGCAACCGCGCGCAGG
CCGCCTTGACCCAGTTCGACGAAACCGGCGTGATCGTGCGTGTGGGTGATGTCACGCTGC
TGCGCGCGTGGGATGGGCATGACTGGCCTGCGTTGTTCGAGCCAACGCGCTGGCAGAGCG
GTGACATCGCCATTGCCGCGGTATTCGGGCACGCGTTGATGGAACAGGCACTGCTGCCGG
GGCGATTGCTGGTGGGCAAGTGCGTGGTGGTGCAGGGTGATGCCGATGCTGCCTGCGTTG
ACGCGGTGACTGCGGCCATTGCCGAAGGCAGGGCAGTGACCGATCCGCTGCAGCTGCGGC
CCCTGCCGTTGGCGGGTATTCCTGGCTGGCACGGCGTGCAGGATTCCGCCTTCTATCGCA
ATGCCGATTATTTCCGCCCGTTGCGTGCAGGGCGCACATACCCGCCGCCGTTGTAGAGCC
GAGCCCATGCTCGGCTGCTCCTTGTTCAATCGTCGAGATATTCGATTTGGATGGAGATTC
ATCCACGCATGGCGTGGATCCACTGTGGCTGCCGATTG
>contig00021 len=39014 cov=28.5 corr=0 origname=NODE_21_length_39014_cov_28.459785_pilon sw=shovill-spades/1.0.4 date=20230425
AAGGAAACCGCCGAACTGACCCGCACCCAGATCCTGCAGCAGGCCGGTACGGCCATGCTG
GCCCAGGCCAACCAGGTGCCGCAGGGCGTGCTCAGCCTGCTGCGCTGATCCACGGCAAGA
AGGCGCCGCTACCGTCGGGTCGAACCGACGGTAGCGGCAACCGGGAAGCCACGATGCACG
AAGGCGCGGGCCATGCCCGGCCCGGGATCACTCCCGAACCGGCTTGGCATCGCCCGCTCC
TGCGGACCTCTCTTTCAGCGCTGTACCTTTGACTGTACGTACCGGGCGGCTTCGTCTCCC
CCCGATTGTCAGTAGCCTGATCCCTCCCCTGCATTGGGGGAGGGCTTTTTGCAGACTCCC
GGCAGCCCGCGGTGAACCTACCCGCACCCTGCCCCAGCCCTCCTGCAACCCGCGTGCCAG
AACCCGCGCCAGGCGATTGGCACGGCACGTGCATCGACGAAGTCCTCAAGACCCAGCGGC
GCAGGCCGCTATTTTCGTTGACGACGGGCCACCGCACGACGGCCGGGCCCGGATACCAGG
AGAAACGACGTGGCAGACTTTGGATACGGTGGCATTGGCTCGGGACTGGATATTTCCAGC
ATCGTCAACCAGCTGGTCGCAGCTGACCGCAAGCCCGCCGACAATGCGCTGAACCTGCAG
CAGTCCAAGGCCAAGATGCAGTTGTCGTCGATCGGCACCATCACCTCTGCCTTCGACAAG
CTGAAGACGGCGCTGACCGCACTGAAGGCCACCACGGCGTTCGACACGCGCACGGTGACC
GCCAGCAAGGGCGGCGACAAGGGCACCGACGAGATCCTGACGGCGTCGGTCGCGCTGTAT
GACGTTGGCACCACCAAGGCTGCGGCCTCCAACGGCACGCACGTGGTCAATGTCACCTCG
CTGGCGACAGCGCACAAACTGATCGCCGATACCTCGGTACCCAAGACCGACACGTTTGCT
GCCGGAACCTTGACGCTGACCGTTGGCGTGGGCGACAAGGCCAAGACCATGAACGTGGAG
GTGGAGGACGGCGACACGCTGACCACCATCCGCAACAAGATCGATGCGGCCGGCCGCAAG
GAAGGCGTGCAGGCCACCCTGATCAGCTCCGGCGACAACCAGTACCTGTCGATCGCCCAG
GAGAAGACCGGTGCCGCCAACGCGATCAAGCTCGAATACGCCGGCAGCGACGCCAAACTG
GGCGGCCTGGTCAACAGCCTCAAGCAGAACACCGCCGCCGCCGACGCCGAGCTGACCATC
GATGGTGTGAAGGTCGTCAGCGCCAGCAACACCGTGGCCGATGCGGTTCCGGGCCTGACC
CTGAACCTGAAGATGCCGGGCACCAGCACGGTGACCATCAGCACGGACACTGCGGCAGCC
ACCAAGGTGATGCAGGAGTTCGTCACCGCCTACAACGCTGCACTGGCGGCGATCAACACC
GAAACCAAGTACGACGCCAAGACCAAGGAAGCCTCCACGCTGACCGGCGATGCGCAGATG
CGCGGCGCCACCAGCCAGCTGCGCTCGGTGATGTCGAGCGTGCTCAAGGACCTGGCCGGT
GACAAGCTCGATGCCAAGGCGATCGGCCTGGATACCCGTGGCTATCCCAATGCCGACGGC
ACGCTGATCCTGGACACCACCAAGTTCGCCGCCGCACTGGCCAGCCAGCCGGAGAAGATG
CGCCAGGCGATCACCGGTGATACCGGCGGTGCCGGCAAGCTGTACACGCTGGTCGACGGC
TATGTCAGCACGACGGTCGGCAAGGAAGGCGCCTTCGTTGCCCGCACCAAGGGCCTGAAC
ACCACGCTGGACAACATCGACAAGCGCCGCAAGGACCTTGACACGCGCATGAAGAGCGTG
GAAGAGCGCTACAAGAAGCAGTTCCTGGCGCTGGACAGCCTGATGGGCAAGCTGCAGCAG
AGCAACACCGCGCTGCAGCAGCAGCTGGCCCAGTTGAACCGCTGACGGACATGCACGGCA
CTCAAGTTTGCCGCGCAATGCACCGATAACGGACGCAACAGCAATCATCGCCGCGCCGTC
GGCACCGATCCCCGCGATCACCCGACGGCACCCCGCGCAAGGAGAATCACGAATGTACGG
TTCCAGCCGTCAATATGCCGAGCAGTACCGCCAGGTGGGGGTGACCAGTGCGGTCGCCGA
TGCCGATCCACACAAGCTGGTGGCGATGCTGCTGGCCGGCGCGCTGGAGCGCGTGCGCCG
CGCCCTGGCCAGCCTTGAACGCGGTGACCAGGCCGGCAAGGGCAAGGCGATCGGCGAAGT
CTGCGCGATCGTCGGCCACCTCAACGGCTCGCTGGACCATGAGGCCGGTGGCGAGATCGC
CGGAAATCTGTCGGCGCTGTACGACTACGTGCTGCAGCGCCTGACCGAGGCCAACCTGCA
CAACGACCGTGCCGCGCTGGATGAATCGCTGCAGCTGCTGGGCGAGATCGACAGCGCCTG
GAACGCGATCCCGCACGAACAGCGCCGCCCGGCCGCGGTGGCGCCATGAGCCTGCAGGAA
CTGCATGCGCAGCTGGATGCCTTCGAGAGAGCCTTGGGCGAAGAATCCCTCGACCAGGCC
GACAGCCTGCTCGACGGCCACGACAGCACCCTGCACGCCCTGCTCAGCCAGCCGCTGACC
GCTGCGGACCACGCGCCGCTGAGCGCCCTGTTCGAGCGCCAGCAGAGTCTGCTCGGCCTG
CTGCGCCAGCGCCGTGATGCCGTGGCCGCACTGATGAACGACGGCCAGCGCTCCCTTCGC
GCGGCGCATGCCTATCTGCAGGCAGAATCGCTGGCATGACCTCGCTGCCGACCACCTCGC
TGCATCACCCGGCCGAAAGCGAGCTGTTCGACGAGACGCTCAGCTGCGAACTGGCCCTGC
CGGCCGAGTTCCAGGCGGGCAGCGCGGCCGGCCGCACCAGCAGCGCCGAAGGCCTGCTGC
GCAGCCTGGCACTGGTCGAGGACAGCCGCGGCGACGAGCACGACGAACGCAACGAAGCCA
GCCTGCAGCTGCAGCGCCTGGAAGCCAAGCTGGACCTGGCGATGGTGCTGCTCGGCCGGC
TGGTGCGCCAGCAGGGCCAGGAGCTGACCCTGCGCCCGGTGCGCTGGTCGCGCCGTGGCA
TCCGCCTGCAGCTGGGCCCGCGCAGTGGCGCAAGCCCCGGCCAGGCCGGCGTGGTGCGCC
TGCAGCCCAGCGACTGGCTGCCCGACCACATCGACCTGCCGGTGGAGGTCGTCGCAGAAG
CCGCCGACGGTAGCGGCGGGCACTTCCTGTGGCTGCGCTTCCAGCGTTTGGGCGATGGCC
TGGAGATGGCGATGGAGCGGCACCTGTTCCGCCTGCACCGCCGCCAGGTGGCCGAGGCAC
GCCGCGCACGCTGAAACCCGCCCCCTTGGCGCTGTACGGCCGACCCTTGGCGCGCCCGTT
CAGCTAAGTTAAGGTGGATGCCCCTACACGGATCTGCTGCGTGCCTGTGCGAGTTCTCAT
CGTCGACGATCACACCCTTGTCCGCGCCGGCCTGGCGCGGCTGCTGCAGGGGTTTGCCGA
CGTGCAGCTCGTGGCCGAGGCCAGCAACGCCGAACAGGCACTGCAACTGTCCCTGCAGCA
CGCACCGGATGTGGTGCTGATGGACCTCTCGCTGCCGGGCCGCACCGGCCTGGAAGCGCT
CAGCGACATCCGCCTGCGTGCCCCCGGTACCCGGGTGGTGATGATGACCATGCACGACGA
TGCCGCCCACGTGCGCGATGCACTGGATCGCGGCGCGGTCGGGTTCGTGGTGAAGGACGC
CGCACCGCAGGAACTGGAACTGGCACTGCGGGCCGCGCACGCCGGCCAGGTGTTCCTGAG
CCCGCAGATCTCGGCCAAGATGCTGGCGCCGATGCTGGGCCGCGAGAAACCCACCGGCAT
CGCCGCACTCTCACCGCGTCAGCGCGAGATCCTGCGCCGCATCGGCAAGGGCGAGAGCAA
CAAGGAAATCGCCGCCGATCTCGGCATCAGCGTCAAGACGGTGGAGACCCACCGCGCGCG
GATGATGGAATCGCTGGGCTGCCGCCGCGCCAATGACCTGCTGCTGCTGGCCGCGCGCCA
TCAGCACGAGCTCGAGTAGGCGCCGGTATCGGGGTCAGATCCCTTTCCCGTGGAAACGGA
TCTGACCCCGCGACACCCTGCGTTGGCGACGACATCCCGTCACCCCGACATTCCCTGACA
GGAATCCGTGCCCCGACCGCCGCGCGCCCAGCGGCTTCGCCACCACAAATCAATGACTTG
GCGGCGCATTTCGTCAATTTCCCGCGTCGGTGTAGGGAATTCCCCTACAGCCTGTCGGGA
GTTCCACGAAATGCATCAGGAACCCCCCGATTCCGCCCCCGCCGGATCAAAAGCAAGATG
CGTTCCACAAGGCGCCGGGGAGCGGTGCCGGGGAACCACGATGAAGGCTGCACTCTCGAC
CCAGCTGGGCCAGCAACTCCACCTCACCCCGCAACTGCTGCAGTCGATCCGGCTGCTGCA
GCTCGACGGCCTGCACCTGGAGCAGGAAATCCAGCGCCTGCTGGACTCCAACCCGCTGCT
GGAGATCGAAGAGGCCGAGGCGCCCGCTGCCGACGCCACCGAAGCGAGTGCCACCACTCT
CGATACCGCCGCCTTCGACGAGCTGCCCGAGCCGTCGATGTGGGACGTGGCCGGCGCCAG
TTGGCAGGACGGCGACGACGATCGCATGGCGCGCATCGCCGCCGGCGAGTCGACCGACCC
GCAGCTGCGCGTGCTGCAGCGCCTGGCGCTGGACATGGACGACCATCAGCTGGCGGTGGC
CGCGTTCTGGCTGGACCACTGCGATGAAGCCGGCTACCTGCAGGCGCCGCTGGCCCAGCT
GCAGCTGCTGGCCAGTGCCCAGTTCGACATCACCGCCGACGGCGTGGAAGCCATCCGCCA
GCAGCTGCTGCATGGCGAACCCGCCGGCATGGCCGCGCAGGACCTGCGCGAAGGCCTGCA
GGCGCAGCTGCGCAGCCTGCATGGCGTGGTGCCGGCCCGCCACCTGGCCGCACGCATTCT
CGATGGCGCGCTCGACGCGCTCGCGGCCCACGACTACCCCGCCCTCGCCCGCCAGCACGA
CGCCGAGATCGACGACGTGCGCGAGGCGGTGCGCCTGATCCTCTCGCTGCAGCCGCGCCC
GGGCGACAGCCTGCTGCCCGAACGCAACGCCGTGGTGGTGCCGGACGTGGTCGCCTGGCA
CGCTGATGGGCAGTGGAAGGTCGCACTGAACCCGGCCACCAGCCGCCGCGTGTCGATCAA
CAGCCAGTACGAACAGGCCCTGGCCGAGACCAGCGACGCCGCCCCGGCACTGCGCGAAAT
GCTGCAGGAGGCGCGCTGGTTCAGCCGCGGCCTGTCGATGCGCTACGACACCCTGCTGCG
CACCGCGCGGGTGATCGTCGAGCGCCAGGCCGCCTTCCTGGTCCGTGGCGAAGAGGCCAT
GGCGCCGTTGACCCTGAAGGAAGTGGCCGAGGAGATCGGCATGCACGAGTCCACCGTCTC
GCGCATCACCACCGGCAAGTTCCTGCAGACCCCGCGCGGCACCTTCGAACTGAAGCACTT
CTTCGCCGTGCGCCTGGAAGGCGCCAGCGTCTCCGGCCAGGCGGTGAAGGCCATGGTCCG
CCGCCTGATCGACGCCGAACCGGCCGGCCGCCCGCTGGCCGATGAGGCCATTGCCGGCCT
GCTGTCACGCCAGGGGGTGAACATTGCCCGCCGAACCGTCGCAAAATACCGAGAACAACT
GGATATCGCCCCGGCCCGCGAACGGCGCCGGCTCAGCGCCAGGCAACCCCAGCTGGCCCG
GGTGGGCTGAAAAGGATGTTGGACATGAACAAGCTCACGGTCCTGCTGGTCGATGACCAC
GAGGGCTTCATCAACGCGGCGATGCGCCATTTCCGCAAGATCGACTGGCTGCAGATCGTC
GGCAGTGCCGGCAACGGCCTGGAAGCGATCGAGCGCTCGGAAACGCTGCGCCCGCAGGTG
GTGCTGATGGACCTGGCGATGCCGGAAATGGGCGGCCTGCAGGCCACCCGCCTGATCAAG
TCGCAGGACGATGCACCGTACATCGTGATCGCCAGCCACTTCGACGACGCCGAGCACCGC
GAACACGCGCTGCGCGCCGGCGCCGACAACTTTGTCAGCAAGCTGTCCTACATCCAGGAA
GTCATGCCGATCCTGGAAGGCCTCAGGGAGGATCGATCGTGAGCGAATCGCGCATCCTGG
TGCTGGACAACGACGCCGTGCGCGCAGAGCGCACCGTTGCCCTGCTGGAATTCATGGACT
TCAACCCGCGCTGGGTGTCCGACGCGGCCGACTTCGACCTGGGCCGCCAGCGCCAGAACG
ACTGGATGGCGGTGATCGTCGGCAGCCTGGACGACAGCGCCGCCAGCACTGCGCTGTACC
ACTGGCTGGGCGGCAGCAGCCTGCCGCCGCCGGTGCTGCTGGCCGATGGTGATGCTGCAG
CGTTTGCCCAGCAGCACGGGCTGCACGAGGCCAACATCTGGCCACTGGAAACGCCGCTGC
GCCACGCGCAGATGGAAGCCCTGCTGCGCCGTGCCAGCCTCAAGCGCCTGGATGCCGAGC
ACCAGGCCGGCGCCGCGCAGGACCAGGGGCCGACCGGCAACGGCCCGGCGGTCACCGCGC
TGCGCACCATGATCGAGCAGGTGGCCGCGTTCGACACCACCGTGCTGGTGCTGGGCGAAT
CCGGCACCGGCAAGGAAGTGGTATCGCGGGCGATCCACCAGCGCTCGCCGCGCCGCGATG
GCCCGTTCGTGGCGATCAACTGCGGCGCCATCCCGGCCGATCTGCTGGAGAGTGAACTGT
TCGGCCACGAGAAGGGCGCGTTCACCGGCGCACTGACCGCGCGCAAGGGGCGCTTCGAAA
TGGCCGAGGGCGGCACCCTGCTGCTCGACGAAATCGGCGACATGAGCCTGCCGATGCAGG
TGAAGCTGCTGCGCGTGCTGCAGGAACGCAGTTTCGAGCGCGTTGGCGGCAACCAGACCA
TCCGCTGCAACGTGCGCGTGGTGGCCGCGACCCACCGCGATCTGGAAACGCGCATTGCTG
AAGGCAAGTTCCGTGAGGACCTGTTCTACCGCCTCAACGTGTTCCCGATCGACGTGCCCG
CGCTGCGCGAGCGTCGCGAAGACCTGCCGGCACTGGTGGAAACCATCGCCGCGCAGCTGG
CGCGAACCGGCCGTGGCGAAGTGCGCTTCACCCCGGAAGCCCTGCAGGCCCTGGCCGGCT
ACGAGTGGCCGGGCAACGTGCGCGAGCTGACCAACCTGGTCGAGCGCCTGGCGGTGCTGC
ATCCGGGTGGTTCGGTGCGCGTGCAGGACCTGCCGGCCCGCTATCGTGGCGATGCCGCGC
TGGCAGCGGTGGCCGCACCGGTACCTGCAGCGCCGGTTGCCAGCGAAGAACGCCTGGACC
TGCGCAGCTTCTCGTTCCACACGCCCGGCAGCGGCAACCAGCCGGCGCTGGAGCACGGCA
TCGCCGTCAATCGCCCGGCGGCACCGGCGGCGTTGCCCGACGATGGCCTGGACCTGCGCA
ACCACATGGCCAACATCGAACTGGGCCTGATCAACGAAGCGCTGGAACGCACCCAGGGCG
TGGTCGCCCACGCCGCCCAGCTGCTCGGCCTGCGCCGCACCACCCTGGTGGAAAAGCTGC
GCAAGTACGGCATCGAGCGCGAGCAGGCCGAACTGGCCGGCTGACGCGCGCTACCAGCAT
GAAGGGGGCACGAACGCCTGGGCTTGCCCGGGCGTTGGTGTTTGTGGTGCCCGGGGTCAG
ATCCCTTTCCTGCGGAAAGGGATCTGACCCCATTGCATTTGCACGTTTTCCTAGAGACAA
CGGAATCGCACTGCGGAGCATGGCAGGGACATCCCAAGGAGGTCCCACCATGCATCACCT
GATCCTGCTCGCCGTCCTGCTCTGCCCGGCCCTGGCCACCGCGGCCAACTGCACCCTGCC
CGCCGCGCTCGACCAACGCCGGTTCACCAACCTCAGCGACCCGTTGTACGCGCCGGACAA
CCCCAACGCCGGACGCATGGTGCAGCTCAGCTTTGCTGGCAGCCAGTACGTGCTGGACAT
CCTCGGCACCGACCTCCGCATCGGCGGCAGCTACCGCTACCAGCGCCTGGCCCCGCATAC
CGCGGAAATCCAGATGACCGAGGCCCACCCGGCCGGCCCCGCCCGCTACACCCTGCTGCT
GACCTGCCAGAGCGACCGCCAGGGCCGTTTCATCTACACCCAGCATGACGGCCCCATCGC
ACCGCGCCAGCGCCAGAATTCCGGCCGATGGACCCTGCAGCCATAGGCCAGAAAACCGAC
GCCGGTTAAATGGCGCCGCCAATGGGGTCAGAGCCCGTGCCGACCAACGGTCGGCACCCA
CCATCAGCAGCAGGTTCCAGCAGGTCGCGGCCACCTGTCGAAGGCGGGGTGGGTCCGGTT
GCGGGGGCGTGAGCGCCATGGATGGCGCGACCGAGCCTCCATGGACGGATTTACGGCGTC
CCCCGTAACCGGACCCACCCCGCCATCCCTCAGTAGACCCGCTTCTGCTGTTGCTCCGGC
TCCGGCTCCGGCTCCGGCTCCGGCTTCGGCCGTTGCCGTTGAGGTTGCCGGCCAGCGGCC
GGCACTACCGCGGGGCGCGGGGTGCAACCCCGCACGCACACCCAACCTCCTCACTTCACT
GAATCGAAAACCGGTTTCGGCACGGCACTTGCACTGGCTCCAGCAGACAACCCCATCCCT
GTTTCTGGAACCGTTGCAGATGTCCCACTCCGTCACTTCGATCCTTTCGCAGATCCGCTC
CTATCAGACCCAGATGGGACAGCCGGCGCTCAACCCGCTGGGCGAAACGCCGCGCAGCAA
TCCCCTGCCGGGCACGGTGCTGGATGCGCCGCAGGTGCAGCCGGCCAGCTTCACCGAAAC
CCTGCGTGGTGCGATTGCCGGCGTCAACGATGCGCAACAGAAATCCGGCGCCCTCGCCAA
GGCCTTCGAGATGGGCGACCCCAGCGCCGACCTGGCCAAGGTGATGGTCGCCTCGCAGCA
GTCCCAGATCGCCTTCCGCGCCACCGTGGAAGTCCGCAACCGTCTCGTCCAGGCCTACCA
GGACGTGATGAACATGCCGCTGTAAGGAACGTTGACGCATGGCACTGACGCTCTCCAAGG
ACAGCCTGAACGCCGAGAAGGCCGGGCAATGGTTCGACCGCCTGCAGAGTCTGCAGATCA
CCCGTCGGCTGGGCCTGATGGCGATGATCGCGGTGGCGGTGGCGGCAGGCCTGTCCGTGT
TCTTCTGGTCACAGAAGCCGGGCATGGTCCCGCTGTACACCGGCCTGGACCAGAAGGCGA
CCGCTGAAGCGACCGACCTGCTGCGCGCCGCGCAGATTCCGTTCGCGCTCGACCCGGCCA
CCGGTGGCATCACCGTGCCGGAAAAGAACCTGCATGATGCCCGCCTGAAGCTCGCCGGCT
CCGGCCTGACCGACAGCGGCAAGCTGGGCTTCGAGCTGATGGAACGCGACCCGGGCTTTG
GTGTCAGCCAGTTCGTGGAAAGCGCGCGCTACCAGCACGCGCTGGAAACCGAGCTGTCGC
GCACCATCAACACGCTGCGCCCGGTGCGCGATTCGCGCGTGCACCTGGCCATTCCCAAGC
CCAGCGCGTTCACCCGCCAGCGTGACGTGGCCAGCGCCTCGGTCACCCTGGAACTGCGTG
GCGGCCAGCAGCTGGAACGCAGCCAGGTCGATGCCATCGTGCACATGGTCGCCGCCAGCA
TTCCGGACCTCGCGCCGGAACGGGTGACCGTGGTCGACCAGAGCGGGCGCATGCTCAGCA
TTACCGACCCGAACAGCGAGGCGGCGGTCAACGCGGCCCAGTTCGAGCAGGTGCGCCGCC
AGGAAACTTCGTTCAACCAGCGCATCCGCGAACTGCTGGAACCGATGACTGGCCCCGGCC
GCGTCAACCCGGAAGTGAGCGTGGACATGGATTTCTCGGTGACCGAGGAAGCCCGCGAGC
TCTACAACGGCGAGCCGCAGAAGCTGCGCAGCGAGCAGATGAGCGAGAACACCACCAGCA
CGCCGGGCCCGCAGGGCGTGCCGGGTGCGACCAGCAACAGCCCGCCGGGCCAGCAGGCCG
CACCGGCCACCGCGCAGGCCCCGACCGAAAGCAGCAAGAACGCGACCCGCAACTACGAGC
TGGACCGCACCCTGCAGCACACCCGCCAGCCGGCCGGCCGCATCAAGCGCGTCTCGGTGG
CGGTGCTGGTGGACAACGTGCCGCGCGCCGGCGCCAACGGCAAGATGAGCCCGCAGCCGC
TGTCGGCTGCCGAACTGACCCGCGTCGAAGCGCTGGTCAAGCAGGCCGTCGGCTTCAACG
CCGAGCGTGGCGACACCGTGTCGGTGATGAATGCCCCGTTCGTGCGTGACACCACGCCGG
TCGAAGGCCCGTCGTGGTGGGAGCTGCCGTGGGTGCACGATGCCGGCCGCATGCTGCTTG
GCGCGGTGGTGGTGCTGGCGCTGCTGTTCGGCGTGCTGCGTCCGGCGCTGCGCGCGATCA
CCGGCCAGAGCAGGAAGAACGACGAACCGGCACTCGAGCCGCATACCGCGGACGTGCAGC
TGGTCGATGACGATGGCATGCCGCTGCCGGCGCTGGGCGCTGACCGGGCCAGCCTGGGCG
GGCCGGAAGCACTGGCCCTGCCGGTGGATTCATATGAGGAACGATTGCGGATGGCGCGTG
AAGCCGTGAAGACCGACTCCAAGCGCGTGGCCCAGGTGGTCAAGGGTTGGGTGGCAAATG
ACTGAGGCCGCACTGACTGGCGTGCAGCGCGCCGCCGTACTGCTGCTTTCGCTGGGTGAG
CTGGACGCGGCCGAAGTGCTGCGCCACATGGAACCCAAGGAGGTGCAGAAGATCGGCATC
GCCATGGCCACCATGACCGACATCACCCGCGAGCAGGTGGAGCGGGTGATGGACCAGTTC
GGCCAGGAGCTGGGCTCGAAGACCTCACTCGGCGTTGGCTCGGACGACTACATCCGCAAC
ATGCTGGTGCAGGCGCTGGGCAGCGAGAAGGCCGGCAACCTGATCGACCGCATCCTGCTC
GGCCGCAACACCACCGGCCTGGACGCGCTGAAGTGGATGGACCCGCGTGCGGTGGCCGAC
CTGGTGCGCAACGAGCACCCGCAGATCATCGCCATCGTGATGGCGCACCTGGAAACCGAC
CAGGCCGCCGACGCGCTGAAACTGCTGCCGGACCGTACCCGCGTGGACGTGCTGCTGCGC
ATCGCTACCCTCGACGGCATTCCGCCGAACGCACTCAATGAACTCAACGAGATCATGGAG
CGCCAGTTCGCCGGCAACCAGAACCTGAAGTCGTCCAACATCGGTGGCGTGCAGTGCGCG
GCCAACATCCTGAACTTCATGGACAGCGGCCAGGACCAGGCGATCCTGGGCGAGATCGCC
CGCATCGATGCGCCGTTGAGCAACCGCATCCAGGACCTGATGTTCGTGTTCGACGATCTG
GTCGACCTGGACGACCGCGAGATGCAGCTGGTGCTGCGCGAGGTGAGCGGCGAGCGCCTG
GGCCTGGCCCTGCGCGGCGCCGACATCAAGGTGCGCGACAAGATCACCCGCAACATGTCG
CAGCGCGCGGCCGAGATCCTGCTGGAAGACATGGAAGCCCGCGGGCCGGTGCGCCTGTCC
GACGTGGAAGGCGCGCAGCGCGAGATCCTGGCCATCGTCAAGCGCATGGCCGATGAAGGC
ACCGTCACCATCGGCGGCAGCGCGGAGGCCATGCTGTGAGCAACGTCGTGCGCTGGCTTG
CCCCGGACCTGCTGGCCCAGCCCGAACCGGCGCTGGAGCAGGAGGACGCGTTCGAACTCA
CCGAGCCGGACCCGGAACACGAACCGGAGCCGCCGCTGCAGCTGCCGACCCTGGAGGAAA
TCCAGGCGATCCAGGACAGCGCGGAGAAGGAAGGATTCGATCAGGGCCATGCCGAAGGCT
ACGGCCAGGGCCAGGCGGAGGTGCGTCGCCTCGCCGCGCAGATCGAAGGCATCCTCGACA
ACTTCAGCCGGCCGCTGGTGCGGCTGGAGAACGAAGTGGTCGGCGCCCTTGGTGAACTGG
CGGTGCGCATCGCCGGCGCGCTGGTCGGCCGCGCCTACGAGGCCGAGCCGGCACTGCTGG
CGCAGCTGGTCGGCGAAGCGATTGACGCCGTGGGCGGCAGCACCCGCGAGGTGGAAGTGC
GGCTGCACCCGGATGACATCGCCGCGCTTGCCCCGCTGCTGAACCTGTCGCCGGCGCAGC
GCCTGGTACCGGATACCAGCCTCAGCCGTGGCGACCTGCGCGTGCACGCCGAAGCCGTAC
GCATCGACGGCACCCTGGAGGCCCGCCTGCGCGGTGCGCTGGATGCGGTGATCCGCCAGA
CCGGGGCGACGGCATGAGCGCCGCACCGCAAACGACGCCGCCGCCGGCCGACTGGGCCGT
GGTCCGCAACCTGCGCCTGGCCCGGCGCTTGGACGGCCTGCGCGTGGATACCGCGCATGG
CCGTGGGCTGATCCGCGAGGGCGTGCTGCGCCGCGCGGTTGGGCTCACCCTGGAAGCGGT
CGGCTGCGAGGCGCCGCTGGGCGCCAGCTGCAAGGTGGAAGTGGTCGATGGTGGCTGGGT
CGATGCCGAAGTGGTCGGCTTTGCCGGTGAGCGCACCTACCTGATGCCCAGCGCCGAACT
GCACGGCCTGCTGCCCAACGCCCGCGTGGTACCGTCGGCGCGGCGTGGCGGCGTGGAAGT
GGGTGAAGGCCTGCTCGGCCGCGTCATCGACAGCGACGGCGTGCCGCTGGATGGCAAGGG
CCCGATCCGCGCAGAAGGGCATGTCGGCATGGCCGGCGTGTCGATCAATCCGTTGGCGCG
TGAACCGATCACCCAGCCGCTGGACGTGGGCGTGCGCGCGATCAACGCGCTGTTGCCGAT
CGGCCGCGGCCAGCGTGTCGGCCTGTTCGCCGGTTCCGGCGTCGGCAAGTCGACGCTGCT
GGGCATGATGACCCGTTACACCGCTGCCGACGTGATCGTGGTCGGCCTGATTGGTGAACG
AGGCCGCGAAGTACGCGATTTCGTCGAGACCACGCTGGGCGAGGAAGGCCTGCGCCGCGC
CGTGGTGGTGGCCAGCCCCGCCGACCGGCCACCCTTGGCGCGCCTGCACGGTGCCTACCG
TGCCACCGCCATCGCCGAGTGGTTCCGCGACCAGGGCCTGAACGTGCTGCTGCTGATGGA
CTCGCTGACCCGCTTCGCCCAGGCGCAGCGCGAGATCGGCTTGTCGGTCGGTGAACCACC
GACCACCCGCGGTTACCCGCCCTCGGTGTTCGCCAAGCTGCCGGCGCTGGTCGAACGCGC
TGGCAACGGCGCAAAGGGCCGCGGCTCGATCACCGCGTTCTACACCGTACTGACCGAAGG
CGATGATCCGCAGGATCCGATCGCCGACGCCGCACGCGCGATCCTCGACGGCCACATCCT
GCTCTCGCGCCGGGTGGCCGACAGCGGCCTGTACCCGGCCATCGACGTCGAATCGTCGGT
CAGCCGCGTGGTCACGGAAATCGCCGACGAGCCGTGGCGCCTGCGCATCCGCAAGTTGAA
GCGACTGGTCTCGGCCTACTCGGTCAACCGTGACCTGATCGCGATCGGTGCCTACCAGCG
TGGTAACGACGCGGCCACCGACGAAGCCCTGGAACGCTGGCCGGAAATCATGGAGTTCCT
CGGCCAGGACGTTGCCAAGGCCGCAGATCTCCCGCACAGCCAGGCGGCGCTGCAGCGCCT
GGTGGAACAAGAGAGTTAAGCCATGAACCAGTCCAAGCGCATCGATCCCCTGCTCAAGCG
GGCCCAGGAACACGAGGACGCGGTCGCCCGCGACCTGGCCGAACGCCAGCGCGTGCTCGA
CACCCATCTGTCGCGCCTGGACGAACTGCGCCGCTATGCCGAGGAGTACGCCAACGCCCA
GATGGCAGCGACCAGCCCGGCACAGCTGCTGAACCGCCGCGCCTTCCTTGATCGCCTGGA
CAGTGCGGTCGAGCAGCAGCAGGCCACGGTCAACGGCAACCGCGAAAAAGTGGAGGCCGA
GCGCGCGCGGCTGATCCTGGCCAGCCGTGACAAGGCGGTGCTGGAGCAGCTGGCCGCCAG
CTACCGCGCGCAGGAAAAGGTGGTGACCGACCGCCGCGACCAGCGCGAGATGGACGACAT
TGGCGCGCGGCGCGCGCGCCTGGTGCAGGCCGAAGACCAGGACGGCGCCGAGCAGGGAGG
CCGCCCGTGATGCCCGCCCCGCTCGCCAGCAGCGCCAACCCGGCCACGCCCGCCACCAGC
AATAGTGCCGCGCGCGCCGCGCGCAGCGAAGGCGCAAAGGACTTCAGCCAGCTGCTGCAG
GGCGGTGCGCCCTCCGCGCCCGCGCCTGCCGGCAGCGCTACCACACCGACGCCGTCCACG
CCCAGCCAGCCATCGACCGCCGACAGCAATGGCCAGGCACCGGGCGAACGCAGCGCGGAC
GCGGAAGCGGCAACTGCCGAAACGCCGCCGCTACCGCCCGTTGCCCCGCCCCCGGCTGGA
CCCGGCACCGACAAGGACAAGCCCGCCGCGACCGAGGACGCCCCGTGGCCACCGATCGGC
CTGGCCGGCCTGGTGCTGGCGATGCCGACGCCTGCCGATCCGGCCGTCGCTCTGGCGGGC
AGCGCTGCACCGTCACTGGCCAGCGACGGTACGGCGCTATCCACCACTGCCCCCGCCGCG
ACCCCGACACTGCCTGCAGCCGCGCCGGCAGCGGCAACCGCAGCCCCCGTGGCGGCCGAC
GGCAAACCGGCGGCGACCAGCGCGGAGGATGCCGCCGCGCTGCCATTGCCGGCGATGATC
CTGCCCGGCAAGCGCAGCGAGCGCGGCGAAGGCAGTGACGTGGCCGCCGTTGGCGACCGC
GCAAATACACCGTTGCTGCACGCACCGGCAGCCGCCGCCGTGCAGGACCTGAAGGCGGCG
CTCGCCACCGGCAACGCGATCTTCAATGGCGAACCCACGCCCAAGCCCGTGCTGGGTGAC
GATGGCTTCGACCAGGCCATCGGCGCACGCCTGGGCTGGCTGGCCGACCAGAAGATCGGC
CATGCCCACATCCGCCTGAGCCCGGACGACATGGGGCCGGTCGACGTGCGCCTGCAGTTG
AACGGCGACAAGGTGCATGCCAGCTTCAGCAGCCCGCACGTGGACGTGCGCCAGGCACTG
GAAAGCAGCCTGCCGCGCCTGCGCGAGCTGCTGGGCGAACAGGGCTTCCAGCTGGCTCAC
GCCGATGTCGGCCACCACGCGTCTGGTGGTGACGGCAATGCGTCGGGACAACCCGGTGGC
GGCGGCATGACCGGCGACGGAGAACCGACGCCGGGCGATGCCAGCGTGTCGTCCGCGCAG
TTGATCCGCCAGCGCGGCTTGCTGGACGCCTACGCCTGACAGGTGTGCCAACCAAGGTTG
GCACCCACCAGAGCGGGCGGTTGGCACCTCCCCGTATTGCGTTGGTGGGTGCGGAGCTTG
CTCCGCACGGCCCCGCCGGCACCCCGACGGAATTCCGTCGCACCCTGCGGGCCCAGCCTT
CGGCACACCCCTTGCATATCCCGGTGAAGCAACCCTCAGGAGCTTCACCCCGTGGCCGCA
GCCGCTGACAAAACCAAGAAGACCGCCGAGAAGGACAAGGCCGCCAAGCCGCGTAGTCCG
ATCCTGATCACCGCACTGGTGGCCGTACTGGCCGCCGCTGCCGCTGGTGGCGGCGTGTGG
TTCTTCACCCAGTCCAAGCACGAAGAGAAGACCGCGCAGGCGCCGAAGAAGAGCGCGACG
CCGGCCCCGGCACAGTACTTCGCGCTGGACCCGGCGTTCGTGGTCAACCTCAATGGCCCG
GTCGACGGCCCGCGCTACCTGCAGCTGGAGGTCCAGCTGATGACCCGCGACCCGGCCGCG
CTGGAAGCGATCAAGACCCATGCCCCGGCCATCCGCGCGCGCCTGCTGATGCTGTTCTCG
CAGGTCAGCCCGGACCAGATCGCCGATGTCGCCGGCAAGCAGAAGCTGCAGGCCAGTTCG
CTGGCCGAGGTGCAGAAGGTGCTCAAGGCCGAGACCGGCAGCAACGGCGCAGACGATCTG
CTGTTCACCAGCTTCGTGACCCAGTAAGGGCCCCCCGATGAATGATCTGCTGTCCCAGGA
CGAGATCGATGCCCTGCTCCACGGCGTGGACAGCGGCGCGGTCGAGACCGATGCGGAACC
CCCGTCAGGCGAAGCGCGCTCGTACGACTTCGCCAGCCAGGACCGCATTATCCGTGGTCG
CATGCCGACCCTGGAAATGGTCCACGAGCGCTTCGCGCGCCTGTGGCGGATCGGCCTGTT
CAACCTGATCCGGCGCTCGGCCGAGCTGTCGGTGCGCGGCATCGAACTGATCAAGTTCAA
CGACTACATGCACTCGCTGTATGTGCCGACCAACCTGAACCTGATCCGCTTCAAGCCGCT
GCGCGGTACCGGCCTGATCGTGTTCGAGCCGACCCTGGTGTTCGCCATCGTCGACAACTT
CTTCGGCGGCGACGGGCGCTACCCGACCCGCATCGAGGGCCGCGAATTCACGGCCACCGA
AATGCGGGTGATCCACCTGCTGCTGAAGCAGACCTTCGCCGACCTGCGCGAAGCGTGGGC
ACCGGTGATGGACGTCGACTTCGAGTACATCAACTCGGAGATCAACCCGCATTTCGCCAA
CATCGTGACCCCGCGCGAGTACGTGGTGGTGTGCCGCCTGCACGTCGAGCTCGACGGCGG
CGGCGGTGACATCCACGTCACCCTGCCCTACTCGATGCTGGAACCGATCCGCGAACTGCT
CGACGCCGGCATCCAGAGCGACCGCAACGACCGCGACGAGAGCTGGGGCAAGACCCTGCG
CGAGCAGCTCAACATCGCCGAAGTCACCCTGTCCAGCGTGCTGGCCAGCAAGCGCATGAC
CCTGCGCGACCTGACCCAGCTGAAGGTCGGCGACATCCTGCCGATCGAGCTGAGCCCGCA
GGTGCCGCTGTGCGTGGAGAACATTCCGGTGTTCACCGGCGAGTTCGGCATCGCCAACGG
CATGAACGCCGTGAAGATCACCGCTACCCATCCGCCGGGCACCCGCCCGCGCGTACCCGT
CATCCAGGAAGACCCGCAATGAACGATATCGACGCCCTCGAACCGACCCCGGCCCAGTTC
AGCAGCCTGCAGGCCGACGAGGCCAACGGTCCGGACCTGAATCTGGACGTGATCCTCGAT
GTGCCGGTGACCCTGTCGCTGGAAGTCGGTCGTGCCCGCTTGCCGATCCGCAACCTGCTG
CAGCTCAACCAGGGTTCAGTGGTGGAACTGGAGCGCGGTGCCGGCGAATCGCTGGACGTG
TTCGTCAACGGCACCCTGATCGCCCACGGCGAAGTGGTGGTGATCAATGACCGCTTCGGC
GTGCGCCTGACCGACGTGGTCAGCCCGAGCGAGCGGATCCGGAGACTGCGTTGAGCCTGC
TGGCCTCCACCCTGCTGGCGGTCGGCAAGACCGCAGCGCCGATCGGCCCGCAGGTCGGCC
AGCACGCGGCCGCCGCACCCAGCCTGTTCGGTGCGGTGCTGGCGCTGCTGGCGGTGCTGG
CGCTGGTGATCGGCCTGGGCTGGCTGCTCAAGCGCATGCCCGGCAGCGGCTTCCGCCCGG
CCGAAGGCATGAAGCTGGTGGCCAGCCTCAGCGTCGGCGCCAAGGAGCGCGTGGTGGTGG
TGGAGGTCAACGGCCAGCAATTGCTGCTGGGCGTCACTGCCGGCGGCATCAACACCCTGC
ATACCCTGCCCGAACCGTTGCCGCCACCGGCGCCGGTGCGCGTGCCGGATTTCAAGAACC
TGCCGAATTTCGCCCAGCTGCTGCAGCAGCGGCTGCGCAAGGACCCCTGACATGCGTGTC
ACCCGTACCCGTGTTGCCACCCTGATGCCGTGGCTGCTGTTGCTTGCCCTGTGCCTGTTG
CCGGTGCTGGCGTTCGCCGCGCCCGGCGCCCCGGCCACCCCGCTGCCGGACGTCAACGTC
GGCAAGATCGGCGGCCAGCCGGTCAGCCTGCCGCTGCAGACCCTGCTGCTGATGACCGCG
ATCACCCTGATCCCGTCGATGCTGCTGGTGCTGACCTCGTTCACCCGCATCATCATCGTG
CTGGGCCTGCTGCGCCAGGCACTGGGTACCGGCCAGACGCCGTCCAACCAGGTACTGCTG
GGCCTGGCCCTGTTCCTCACCGCGATGGTGATGATGCCGACCTGGGACAAGGCGTGGAGC
ACGGGCATGGCGCCCTATCTCAACGGCGACATCGACTTCCAGACCGCCTGGACATTGACC
ACGCAGCCGCTGCGCGGGTTCATGCTGGCGCAGATCCGCGAGACCGACCTGATGACCTTC
GCCGGCATCGCCGGGCACGGCACCTACGCCAGCCCCGATGCGATCCCGTTCCCGGTGCTG
GTCGCCTCGTTCGTGACCAGCGAACTGAAGACCGCTTTCGAGATCGGCTTCCTGATCTTC
ATTCCGTTCGTGATCATCGATCTGGTCGTCGCCAGCGTGCTGATGTCCATGGGCATGATG
ATGCTGTCGCCGATGCTGGTGTCGGCACCGTTCAAGATCCTGCTGTTCGTGCTGGTGGAT
GGCTGGGTGCTGACCGTGGGCACGCTGGCGGCCAGCTTCAATCCCGCGTGACGCGATCCG
GCGCGATTGAAAGACAGTCGAGCATGGCTCGACTCTATATAAGAAGGTGGAACCCGAATG
TCTCCCGAACTTGCCTTGACCGAACTGCGTGGCGGCCTGATCACCGTGCTGTGGGTGGCC
GGCCCGCTGCTGCTCACCGTACTGGTGGTGGGCGTGGTGGTCGGTGTCGTGCAGGCTGCA
ACCCAGCTCAATGAACCGACCATCGCCTTCGTCGCCAAGGCGGCGGCGCTGACCGCAGTG
CTGTTCGCGCTGGGCAGCCTGCTGATCGGCCACCTGGTTGAATTCACCACGCTGCTGTTC
CAGCGCATTCCGCACCTGATCGGCTAGGACACGCGCTTCGATGGATGCCGCGACACAGAT
GGCGGCCGACGGCCTGCAGGCCTTCGGCATGATCGGCACCGTGCTGTGGACCATGCTGCG
CATCGGCGCGGTGGCCATGGCCATGCCCATGGTCGGCACGCGTGCGGTGCCGTCGCGGGT
GCGCGTGGTACTGGCCGGCACCCTGGCCATTGCACTGGCCCCGCTGCTGCCACCGGTACC
GGACTGGACCGGCTTCGACGCGGCTACGGTGCTGACCATCGCGCGCGAACTGGCCATCGG
CGTTTCCATCGGTTTCATGCTGCGGCTGGTATTCGAAGCCGGTGCGATGGCCGGCGAACT
GATCGCGCAGGGCACCGGCCTGGCCTTCGCGCAGATGAGCGACCCGCTGCGCGGTGGCAC
TTCGGGTGTGATCGGCCAGTGGTTCTACCTGCTGTTCGGCCTGCTGTTCTTCACCGCCAA
CGGCCACCTGGCGTTGATTTCGCTGCTGGTCGACAGCTACCGCGCACTGCCGATCGGCGC
CCCGCTGCCGGACCCGCACGCCTTCTTCAGCATCGCCCCGACCTTCCTGCTGACCGTGCT
GCGCGGCGCGCTGACGCTGGCCATTCCGCTCACCGTGGCGATGCTGGCGGTGAACCTGGC
CTTCGGCGTACTGGCGCGTGCCGCCCCTGCGCTGAATCCGATCCAGCTGGGCCTGCCGGT
CTCGCTGCTGCTGGGCCTGTTCCTGCTGGCCCTGCTGGCCGGGGAAATGGGGCCGCCGGT
ACAGCGCCTGTTCGACGCCGCCTTCCAGGCTGCGGACGCGGTCACACACTGACCCGATCA
TCACGTTCTACTGCTTGCCATGCATTTGTTTCTGTAGAGCCGAGCCCATGCTCGGCTGCC
GCTCCTGCCGGAGGCAGCCGAGCATGGGCTCGGCTCTACAGAGGCGCAATTTCACGTATT
GCCGCTTGAAGTCCCCCCCGGTCTGCGCGTTAGAGTGAATGCGCGGCAACCGGGGGGATG
CCGCACATGGCCGGCGTCGTGCGTCGGCCTGCCTCATGCATGCCCCACCGTGGTTTCCGT
CGACAGGCAGGTCCGGGAGACTGACGAATGCTGGTAGGCACGTACAACCCGTGGCTGGTG
GCGATCTCGCTGCTGGTCGCCGTGATGGCTTCATACACCGCGCTGGCGATGGCCGGGCGC
ACGGTGACCGCACCGGGCAGGGGCGCGGCCTGGTGGTGGCGGCTGGGCGGCGGCTTCGCC
ATGGGCCTGGGCATCTGGTCGATGCATTTCATCGGCATGCTGGCTTTCGACCTGCCCATT
CCATTGGGCTACGACCTTCCCATCACCCTGCTCTCGCTTGCGCTTGCCATCGCCTCATCG
GTGTTCGCGCTGTGGCTGGTCTCGCTGCGCACCCTGCCCCACCCGCGATTGGCGGTGGGC
GCCCTGCTGATGGGCACCGGCATCGCCGGCATGCATTACGTTGGCATGGCTGCAATGCGC
ATGCAGCCGGGCATCGACTACGACCCGGGTTGGCTGCTGTTCTCGCTGATGGTGGCGGTG
GCTGCCTCCTGGACCGCGCTGTACGTGGCGTTCCGGCTGCGCGCCCAGCGCACCCGCATC
GGTGATCGACTGGCGGCGGCGGGCCTGCTCGGCCTGGCCATCGTCGGCATGCATTACACC
GGCATGGCCGCTGCGCGCTTCCCGGAAGGCAGCGTCTGCGGCGCGGCGGTCGGCGATGGC
CTGCAGAACGAGTGGCTGGCGATGCTGGTGGTAGTGCTGACCGTGGCGATCCTGGCCGTG
GTGCTGGTGGTCTCATGGCTGGACCAGCGCGTGGAAGCGCAACTGCTGCGGCTGCGCAAT
TCGATGCTGAGCACCTCGTTGACCGACGCGCAGCAGGAACTGACCCAGGCCGCGCTGCAC
GATCCGCTCACCCGCCTGCCCAACCGCCTGCTGCTGCAGCGGCGCATCGTGCAGGCACTG
GCCGAGGCCGAACAGGGCGGCAACCGCTTCGCGGTGATGTTCATGGACCTGGACGGCTTC
AAGCAGGTCAATGATGCCTATGGCCATCAGGCCGGTGATGCGCTGCTGGTGGCGGTGGCC
GAACGCACCCGCCAGCTGCTGCGCCCGCACGATATGCTGGCACGGCTGGGCGGCGACGAG
TTCGTGCTGGTGGTGCGCATCGAGCACGACGAGGACCTGCCGACCCTGGCCCGGCGCATC
CTGCAGGCGGTGGGCAGCGGCCCGTTGCTGCCGGACAACGAACTGCAGGTGACCGCCAGC
ATCGGCGTGGCGATCTGCCCGGACCACGCCGCCAGCGAGCGCCAGCTGATGGCCTTCGCC
GATGCGGCGATGTACCAGGCCAAGGAGTCCGGACGCAACGCCTTCGTGCTGTTCGCCGAC
TGGATGAACGACAGCGCCGAGCAGCAGTTCCGGCTGCTGGCCGACCTGCGCCGCGCCATC
GGCAGCGAGCAGCTGTTCCTGCACTATCAGCCGAAGATCCGCGTGGCCACGCAGAAGGTG
GCCGGCGCCGAAGCGCTGATCCGCTGGCGCCATCCGGAACACGGCCTGATTCCCCCCGAC
CGCTTCATCCGCCTGGCCGAGCGCAGCGGTGCGATCAACGAGATCGGGCGCTGGGCGCTG
GACCAGGCCTGCCAGCAGCTGCGGCGCTGGCACGACGCCGGGCATGAAAGCTGGTCGATG
TCGGTGAACCTGTCGCCGGTGCAGTTCAGTTCGCCGCACCTGCTGCAGGATGTGCGCGAG
TTGATCGAGCGCCATGGCATTGCCCCGCGCCACCTGGTGCTGGAGATCACCGAAAGCACC
GTCATGCGCGATACCGATACCAGCCTTCGCCTGCTGCAGGCGCTGTCGGCGCTGGGCGTG
GGCATCTCCATCGATGATTTCGGAACCGGCTATTCCAGCCTGCTGTACCTGAAGCGGCTG
CCGGCCACCGAGATCAAGATCGACCATGCGTTCGTGCGCGACCTGGAACACAGTGCCGAA
GACGTGGTGATCGTCTCGGCGATCGTGGCGCTGGGCGATGCGCTGGACATGGACATCGTC
GCCGAGGGCGTGGAGACCGCCGCGCAGCGCGCCTACCTGGAACGCCTGGGCTGCGACTTC
CTGCAGGGATACCTGCTGGGCCGCCCGGTGGATGCGGCGCGCTTCATGCAGCTGCACGAC
CTGCCCCGGCCGCGGGTGGAACTGACACAGAGCCCGCCGCCGCAATACCCGCCCGGCTGA
CACCGGGCCACGCGCGCCCGCCATCACGGAACGATTCCTGCGGCACTCTCCTGTAGAGCC
GAGCTCATGCCCGGCTGTGCTTCGCGCCTGGCCCCAACCGTAGCCGAGCGTGGGCTCGGC
TCTACAGAACGGGCCGTCGGTAGATCCACGCCAGGCGTGGAACGGTTCTTGCACGCACCC
CGGCACCCCCTGCCGCAGTGCCCGTGATGTCCGAGAACGAATCCGCCGGCGAAAAGACCG
AACAACCGACCGAAAAACGCCTGCGCGATGCCCGTGAACAGGGCAACCTGCCGCGCTCGC
GCGAACTTGGCACCGCCGCCGTGTTCGGCGCCGGCGTGCTGGCGGTGATGGCCATGAGCG
GCTCGATCGGCCGTGGCGCCACGGCCTGGATGAAGCACGCGCTCAGCCCCGAACAGAGCC
TGCGGCAGAACCCGAAGGAACTGTTCGGCCACTTCGGCGACCTGCTGCTGCAGTTCCTGC
TGGTGATCGCACCGCTGGTGCTGGTCTGCCTGCTGGCCAGCTTCGTCGCCCCGCTGGTGA
TGGGCGGCCTGCGCTGGTCGCAGAAGGCGTTGCTGCCCGACATCAACCGCATGAACCCGA
TGAGCGGGCTCAAGCGCCTGTATGGCCCGGAGGCGATTGCCGAATTCACCAAATCGCTGC
TGCGCGTGGCCTTCGTCGGCGTCGCCGCCGGGCTGGTGGTCTGGACCGGCTTCGACACCC
TGCGCGGGCTGATCCACCACCCGCTGGAAACCGCCATCACCGATGGCCTGGGCTTCACCC
TGCGCCTGCTGCTGGCCACCGCCGGCGCGATGCTGGTGCTGGCCGCCATCGATGCGCCGT
ACCAGCGCTGGAACTGGATGCGCAAGCTGAAGATGACCCGCGAGGAACTGCGCCGGGAAA
TGAAGGAAAGCGAGGGCAGCCCCGAGGTGAAGGGCCGCATCCGCCAGCTGCAGCAGCAGA
TGGCCAACCGCCGGATGATGGAGGCGGTGCCCACTGCCGACGTGGTGGTGGTCAACCCCA
CCCACTACGCGGTGGCCCTGAAGTACGAGGGCGGCGCCATGAACGCCCCCACCGTGGTCG
CGCTGGGCGTGGACGAAACCGCCCTGCGCATCCGTGAAGTGGCCGACGGCAACAAGGTGG
CGATCGTCTCCGCCCCGCCTTTGGCACGCGCCTTGTATCGGGAAGGCCAACTCGGAAAGG
AAATCCCCGTGAGACTGTATTCGGCCGTCGCCCAGGTCCTGTCCTACGTCTACCAGCTGC
GCGCCTGGCGCACTGGCCCGATGCCGGACGCCCCGCACATCCAGGTGGATGAATTCGGCA
AGGGAGGCCGCCCGTGAGCGCCCAGCCCTCCGCCGGTTTCAACACCCGCCGCGCCCTGGA
AATGATCCGCCAGGGCCTTGGCGCGCCGCTGATCGTGCTGGCCCTGCTGGCCATGGTCGT
GGTGCCGCTGGCCGCGCCGGTGCTCGATGCGCTGTTCACCTTCAACATCGCCATCTCGCT
GATGGTGCTGCTGGCGGTGGTCTACGTGAAGCGCCCGCTGGACTTCACCATCTTCCCGAT
CGTGCTGCTGATCACCACCATGCTGCGGCTGGCGCTGAACGTGGCCTCCACCCGTGTGAT
CCTGCTGAACGGCCAGAACGGCCATGATGCCGCGGGCAAGGTCATCGCCGCCTTCGGTGA
ATTCGTGATCGGCGGCAACTATGCGGTCGGCATCGTGGTGTTCGCGATCCTGACCATCAT
CAATTTCGTGGTCATTACCAAGGGTGCGGGCCGCGTTTCGGAAGTGACCGCGCGCTTCAT
CCTGGACGCGATGCCCGGCAAGCAGATGGCGATCGACGCCGACCTCAACGCCGGTTTGCT
GACGCGTGAAGAAGCCAAGCTGCGCCGCGAGGAAGTGCGTGAGGAAGCCGACTTCTACGG
TGCGATGGACGGCGCCAGCAAGTTCATCCGCGGCGATGCCATTGCCGGCATCCTGATCCT
GTTCATCAACATGCTCGGCGGCCTGGCCGTGGGCGTGCTGCAGCATGGCATGCCGTTCGG
CGAAGCCGCCGCCACCTACACCCTGCTGTCGATCGGTGACGGCCTGGTAGCGCAGCTGCC
GGCCCTGCTGGTCTCCAGCGCCGTGGCCATGCTGGTCACCCGCGCCTCGCGCTCGCAGGA
CATGGCCCAGGCCATGACCGGCCAGGTGTTCGGCCAGTACCGTGCGCTGGCGATCACCGC
CGGCATCATCGGCGTGGTCGGCCTGGTGCCGGGCATGCCCAACGTCGCTTTCCTGACGCT
GGCCGCGATCCTCGGCTTCATCGCCTGGAAGCTGTACCGCAAGGGCAAGGCGCCGGCTGC
CGATGCGGCAGGCGGTGGCACCGATGCCGCCGCACTCAACGCACTCGGCCGCCCGGCCGC
ACCGGCACCGACTGCCGAACTGAGCTGGGACGAACTGCGCCCGGTCGATCCGCTGGGCCT
GGAGGTCGGCTACCGGCTGATCCCGCTGGTGGACAGCAACCAGGGCGGCGAACTGATGGC
GCGCATCAAGGGCGTGCGCCGCAAGCTGACCCAGGATGTCGGCTTCCTGATCCCGTCGGT
GCACATCCGCGACAACCTGGAACTGCCGGCCAACGGCTACCGCGTGCTGGTGCACGGCGT
GCCGGTGGCCACCGCCGAGATCCACCCCGACCGCGAGCTGGCGCTGGACCCGGGCAGCGC
GCTCGGTGCGCTGGAAGGCATCGCCGGCAAGGACCCCGCATTCGGCCTGGACGCCACCTG
GATCCAGCCGCACCAGCGCGCCCAGGCCGAAACGCTGGGCTACACCGTGGTCGATCCGGC
GACCGTGGTCGCCACCCATCTGTCGCACCTGATCCGTGAGCACGCGCCGGAACTGCTCGG
CCACGAAGAAGTGCAGCACCTGCTGGCCAACCTGGCCAAGAGCGCGCCCAAGCTCGTCGA
AGATCTGACGCCGAAGGCGTTGCCGCTGTCGGCGGTGGTGCGCGTGCTGCAGAACCTGCT
GGTCGAGCGCATTCCGATCCGTCAGCTGCGCAAGATCGCCGAGGCACTGGTCGAACATGC
GCCCAGCAGCCAGGACCCGGCCGTGCTGACCGCCGCTGTTCGCACCGCACTGGGCCGCTT
CATCGTGCAGGAGATCGCCGGAATGTCGGCGGAGCTGCCGGTATTCACCCTCAACCCGCA
ATTGGAACGTGTCTTGCAGGAGTCCACGCAGGGCAACGGCGCCGCGCTGGAACCCGGACT
CGCTGAGCGACTGCACCAGAGCCTGGCCGAATGTGTCAGCAAGCAGGAAGCCCGCAACGA
GCCCGCGGTCGTGCTGGTACCTGGCCCGGTGCGCGCCGCGCTGGCCCGCCTGGTCCGCCA
CAGCGTTCCGTCGCTGTCGGTCCTGGCCTACAGCGAGGTGCCGGAGGACAAGCGCCTGAA
GCTGGTCGGAACGATCAGCTGACGCCGCCCTGCGATGCGCCAGAAAACAGACACCACTTT
CGAACCAACGCAACAGACAGATACCAAGGGGAACCCGCACCGTGCAGACCACCGACCACC
CGAGTTCTCCGACCGCCACCCCGCCGTCTTCGCCCCGTGACCACAGCATGAAAATCAAAC
GATTCGTCGCCGCCGACATGCGCTCGGCCATGAACCTGGTGCGCAAGGAACATGGTCCTG
ACGCCGTGATCCTGTCCAACCGCCGGATCGAGGAAGGCATCGAGATCGTCGCCGCCGCCA
ACTACGACGAGAGCGCCGTGCAGCGTGCACTGGAAGCCTCGCGCCGTGACGTTGCACCGC
CGCCGGCACCCAAGCCGCGCACCGCCGCCGACGCGGTGATCGCCGCCGTCACCCGCCGCC
GCAGCAGCTCCCCGGCGCCGGAACCGGTAGCGGCCACCACCTCGGCAGTGGCCGCCCTCG
CCCGCGCCGCCGTCGGTGCCACCGGCCGCACTCTGGACAGCGCCGACGAGATCGTGCCGA
CCCGGGGCAGCACGGGCTTCGCCGCCACCCTGGCCCGCGCCGCCGTCAACGAACCGGCAC
CGCCGGACCAGATCTTCGCCCCGTTCGCCGAGGCCATCGTTGCACCGGCCGCCACCGTGC
CGGCCAACCGCGCGCGCTTCCAGATCGACCCGCCGCACGAGGCGCATCACGAAAGCGTGG
CCCCGGCCGTGCAGCCGCCGCCGCTGCCGACCGCTGCCGTGATCGACGCGCAGCCCGGGA
TCGCCGCCAGCGAACCGGCAGCGGTCGAAGCCGCCGTCGAAGCCAGCCCGGCCCCCATGC
TGGCCCCGGCACCGACGCTGACCGTGGTTGCCCAGGACGACGCCGAGATCCGCCAGCTGC
GCCAGGAAGTGGCCGGCATGCGCCAGGTGATCGAGCGCGAGATGAACCGCTTCACCGACG
AGCGCCTGCGTGGCAGCCCGGTGCGCGCCACCGCGCTGGACCTGATGGACGAGTACGGTT
TCGACGCCGGGCTGGCCCGCGACGTGGCCATGCAGATCCCGCTGGAAACCGAAGCCCATC
GTGGCCGCGGCCTGATGCTGGGGCTGATCTCGCGCAAGCTGCCGATCGCCCCGGTCGACC
CGCTGGAGGAAGGCGGCGTGATCGCGCTGGTCGGCCCGACCGGCGCCGGCAAGACCACCA
CCATCGCCAAGCTGGCCTCGCGCTTCGCCGAGAAGCACGCCCCGCGTGACGTCGCCCTGG
TCACCACCGACACCACCCGCATCGGCGCCCGTGAACAGCTGTATGGCTACGGCCGCCAGC
TCGGCATCGCCGTGCACGAGGCCAACAGCGGCACCGACCTGGACCAGCTGCTGGAACGCT
TGAAGGACTACAAGCTGGTGCTGATCGATACCGCCGGCCTGGGCCCGCGCGACCGTGCCC
TGGCCGCCCAGCTGCAGTGGCTGCGCGCCGCGCGCCAGGTGCGCACCCTGCTGGTGCTGC
CGGCCAACACCAGCTTCGGCGACATGGACGAGGTGGTGCGCCGCTTCGGTGCGGCCAACC
TGCAGGGCCTGGTGCTGAGCAAGCTGGACGAGACCGGCCGCTTCGGCAACGCCCTGTCGG
TGGCCGTGGACCACGCCCTGCCGATCACCTGGGTGACCGATGGCCAGGACGTCCCGGAGG
ACCTGCACCGGGCCAGTGCAGCCAATCTTGTACTTCGCCTTGAAGATTTGCGCCGAGCGG
CCGATATGCCCTGCAACCCGGAGTTGAACCATGCCGTCGCGTGAGTACGCCAAGCTGACC
AAGACCTTCCCGCTGTCGGCCACTCGCAGCGAGCCGCTCGGCCCTGTGCGCACCATCGCG
GTGACCGGCGGCAAGGGCGGCGTGGGCAAGACGAATGTGTCCGCCAACCTGGCGGTGGCG
CTGGCCGGCATGGGCAAGCGCACGCTGCTGCTGGACGCCGACCTCGGCCTGGCCAACATC
GACGTGATCCTGGGCTTGAACCCCACCTTTACGCTGGCCGACCTGGTGGCCGGCCGCTGC
TCGCTGGACGACGTCATCGTCGAAGGCCCGAACGGCGTGCTGGTGGTCCCGGCCGCTTCC
GGCCGCCGGCACATGGCCGAGCTTGCCCCGGCCGAGCATGTCGGCCTGGTCAACGTGTTC
TCCGAACTGGAACGCGAGCTGGACATCATGGTGGTCGATACCGCCGCCGGCATCACCGAC
GGCGTGCTGACCTTCTGCCAGGCCGCGCAGGACACCGTGGTGGTGGTCTGTGACGAACCG
GCCTCGATCACCGACGCCTACGCACTGATCAAGGTGCTGTCGCGCGAGCGCGGCGTGGAC
CGCGTCCAGGTGGTGGCCAACATGGTGCGCGACCCGAACGAGGGCCGCGTGCTGTACGAG
AAGCTGACCCGCGTCTGCGAGAAGTTCCTCGCCGATGTCTCGCTGAACTACCTGGGCTGC
GTGCCGCAGGATGACTGGCTGCGCCTGTCGGTGCAGCGCCAGCAGCCGGTGGTGAAGGCC
TATCCGTCCAGCCCGTCGGCGCTGGCGATCACCGAGATCGCACGCCGCACCGCGCGCTGG
CAGGCACCGACCGAACCGCGCGGTGGCGTCGAGTTCTTCCTCGAACGCATCCTCAAGCAG
CGTGGGGTGGCCGCATGAAAGGCGCAGCCCACCAGTACAGGGAAGTCCAGCGCTCGGCGG
CCAACGAGGTCATCGCCCAGCATTCGGACCTGGTGCGACGCATCGCCCACCACCTGGCCG
CGCGCCTGCCGGCCAGCGTCGAAGTCGATGATCTGATCCAGGCCGGCATGATGGGCCTGA
TCGAAGCCTCGCGCAGCTACGACGCCGACCAGGGCGCCTCGTTCGAGACCTATGCCTCGA
TCCGCATCCGCGGCTCGATGATCGACGAGATCCGCCGTGGCGACTGGGTGCCGCGCTCGG
TGCACCGCCGTGCACGCGACGCCGCCGCCACCATCCGCCGCCTGGAACAGAGCACGGGCC
GTGCCGCCAGCGCCACCGAAGTGGCCGCCGCGATGGAGATGCCGCTGCCCGAGTACCTGA
GGCTGATGGAAGACGCCGCACGTGGACAGGTGCTGAGCCTGGAGTCGCGCATCGAAGACC
AGGGCGAACTGGATACCGTCGCCCAGGGCGGCCCGACCCCGCAGCAGGTGCTGGAGCGCG
GCGAGTTCGGTCGCGAGCTGGGCAAGGCCATCGGCCACCTGCCCGAGCGCGAACAGCTGG
TGCTCTCGCTCTACTACGAGCAGGAGCTGAACCTGAAGGAGATCGGCGCGGTGCTCGGCG
TGAGCGAGTCGCGGGTCTGCCAGATCCATGGCCAGGCCGTGCTGCGCCTGCGCGGCCGCC
TGAAGATTTTCGAGGCCGTCGACGCCGGCCTGGAAGAATGAACATCCCCGAGGCGACTGC
CCCCGGCCGCCCGGAATGAACAACAAAGGAACTCTGCTTTGAACAAGAACATGCGCATCC
TCATCGTCGACGATTTCTCGACCATGCGTCGAATCGTCAAGAACCTGCTGGGCGATCTGG
GCTTCACCAACACCGCCGAAGCCGAGGACGGGCATGCCGCGCTGTCGCTGCTGCAGAGCC
AGCCCTTCGATTTCGTCGTCACCGACTGGAACATGCCGGTGATGACCGGCATCGAACTGC
TCAAGGCGATCCGTGCCGACGCCAAGCTGATGACCCTGCCGGTGCTGATGGTCACCGCCG
AAGCCAAGCGCGAGCAGATCATCGAAGCGGCCCAGAACGGCGTGAACGGCTACATCATCA
AGCCCTTCACCGCGCAGACGCTGGAAGAGAAGCTGGGCAAGATCTTCGAACGCCTGGCGG
CCAGCGCCTGATGGATACCACGGTCGACAAGAACGCCCTCGCCCTGCGCCTGCAGGAAGC
CCTGGATGCCCTGGAGTCCGGTGACGAAGCCGCCTGGCGGCAACGCATCGACGGACTGGT
CGCGCTGCGCACGCAGCCGATGATGAGCGGCCTCTCGCGGCTGGCCCGCGAGCTGGGGCA
GGCCCTGGGCGAACTGCCGACCGTGCCCAGCGAGGCCGGCGAACTGGACGATGCGTGCGC
ACGCCTGGACCACGTGGTGGCGATGACCGAACAGGCTACCCACCGCACCCTGGACCTGGC
CGAGGAATGCCGCAGCCTGACCGAGCAGCTGCGCGCCGAAGGCCTGCAGCCAGGCCAGGA
CGTGCAGCTCGAGCGCATCCGCCACAACCTGACCGAGATCGCCCTGACCCAGAGCTACCA
GGACCTGACCGGGCAGATCATCCGTCGCGTGGTCGGCATCGTCCGCCGCGTGCATGAAGG
CTTCGGCGCGCTCGGCCTGCCGCCGGAACAGCATCGCACCGACCCGGAACTGGCCGGGCC
GGCACTGAAGGGACTGGACCGCCACGCGGTCTCGCAGAACGACGCCGACGACCTGTTGTC
GGATCTGGGGCTGTAAGCATGAGCGCGGTATCCGACGACATCACTGCCGATTTCATCATC
GAGGCACAGGAAATCCTGGATCGCCTCGGCGAACAGCTGGTGTCGCTGGAGCAGGCACCG
CAGGACACCGAACAGCTCAACGCGGTGTTCCGGGGCTACCACACGCTCAAGGGCGGCGCG
GGTTTCCTCGGTGTCACCGCCATGGTCGAGCTGTGCCACGCCGCTGAAGAAGCGCTGGGC
GCTGCACGTGCCGGCCAGGCCGTGCTGCAGGCCCATCACTTCGACGCCGCCCAGCAATCG
CTGGACTACCTGCAGTCGATGCTCGATGCCGTGTCTTCCGGCACCGAGCCGGGCTATGCA
CCGCCGGACCTGATCGCCCAGTTCGACGTGCATGGAGGTGCAGCAGCGCCTGCCGCCGCT
GCCGCCGCACCGGCGGCCGGTGCCGGCGACCTGATCACCGACGACGAGTTCGAGGCGCTG
CTCGACCAGCTGCACGGTGGCAACGCACCGACTGCGGTGGCGCCGGCAAAGAAGGCCGAC
GACGGCCTGATCAGCGAAGATGAGTTCGAAGCCCTGCTCGACCAGCTGCACGGTGGCGCC
GCACCCGGCGCCAGGCCCGCGGCTGCGGTGGCGCCGGCACCGATCGCCGCCCCGCGCCCG
GCCACCGCACCGGCACCGGTGGCCAAGCCGGCCGCCAAGCCGCTGGCCGAAGCCGAACAC
ACCGTGCGCGTGGACACCAAGCGCCTGGATGCGATCGTCAACCTGATCGGCGAACTGGTG
CTGTCGCGCAACCGGCTCAAGACCCTGCGTGCGCGCCTGCGCGACGAGGAGCTGGACCGC
GCCGTGTCCACCCTGGACATCGCCACCGCGCGCCTGCAGTCGGCGGTGATGCGCACCCGC
ATGCAGCCGGTGGGCAAGGTATTCTCGCGCTTCCCCAAGGTCGCCCGCGACGTCGCCCGC
TCGCTGAAGAAGGAAGTGGACCTGGAGCTGATCGGCGCCGAGACCGAGCTCGACCGCAAC
CTGGTCGAAGCGCTGGCCGACCCGCTGGTGCACCTGGTCCGCAACGCCATCGACCATGGC
GTGGAAATGCCCGACCTGCGCGAAGCGCAGGGCAAGCCGCGGATGGGCCATGTGCGGTTG
TCGGCGCAGCAGGAAGGTGACTACGTCAGCATCGAGGTGCAGGACGATGGCGCCGGCATC
GATCCGGAAAAGCTGCGCGCGAAAGCACGCGAGAAGGGCCTGATCGATCCGGAAGCCGCC
GCCCGCCTGAGCAGCGAGGAGTGCCTGCACCTGGTGTTCCTGCCCGGCTTCTCGACCAAG
CAGCAGGTCACGGATATTTCCGGGCGCGGCGTCGGCATGGACGTGGTGCAGTCGCGCATC
CGCGAACTCAGCGGGCAGATCCAGATCCAGTCGGAGCTGGGCCGCGGCAGCCGCTTCCTG
ATCCGCGTGCCGCTGACCCTGGCGATCCTGCCGACCCTGCTGGTGCAGGCCGGCGAGGAC
GTCTATGCGCTGCCGCTGGCGCGCGTGATGGAGGTACTGCACGCGCCGCCCACCTCGCTG
GGCTGGTTCGATGGCCGTGGCGTGCTCGACCGCCGTTCGCACACGCTGCCACTGGTCGAT
CTGCGGCAGTGGCTGGATGTGACGCCGGCCGCATCGACCCTGCTGACCATCGTGGTGCTG
CAGGCCGGCGAAGCGCGCTTCGGCCTGGTCGTGGACCAAGTCCGTGGGCGCGAGGAAGTG
GTCATCAAACCACTGCCGAAGGCCCTGCGCGGCCTGCGCGGTTACGCCGGTGCAACCTTG
ATCGGCGATGGTCGCATGGCGCTGATCCTGGATGTGGATGGCCTGCGCAGCCCGCACGAC
TGACCCGCTTGCTGAACCCGTAAAACCGTGAAGTCGCACCAGTAGCCCGTACCGGTGTCT
CAAGTCCCATTCATACAAGCCGATACCGGATCCATGGATAGACTCAGCCTCATTGGACTC
TTTCTCGCCCTGGCCTCGCTGGTCGGTGGCAGCATCCTCAAGGGCGCCGGCCTGGCGTCG
TTGTGGTCGCCTGCGGCGTTCGTGATCGTCATCGTCGGCACCGTTGCCGCGATCCTGCTG
CACACCTCGCCGGCGGTGTTCAAGCATGCGTTCAAGATCGTGCGCTGGGTCGTGCGCCCG
CCGCACAGCGATCGCCGCGAACTGATCCAGCAGATCGTCGAGTGGAGCAACATCGCCCGC
CGCCAGGGCCTGCTCGGCCTGGAATCGCAGGTGGAAGCGCAGCAGGACCCGTTCCTGCGC
AAGGGCCTGCAGCTGCTGGTGGACGGTGTCGAGCCCGAATCGATGCGGCACATGCTGGAA
ATCGAACTGGGCAGCCAGGAACACCAGGACCAGGCCGGCGCCAAGGTGTTCGAAGCGATG
GGCATCTACGCACCGACGCTCGGCATCATCGGCGCCGTGCTGGGCCTGATCGCGGTGATG
AAGAACCTGGCCGACCCGAGCAAGCTCGGCCACGGCATCGCTGCGGCGTTCACCGCCACG
ATCTACGGCATCGCCTCGGCCAACCTGCTGTTCCTGCCGATCGCCGCCAAGCTCAAGAGC
GTGATCTCGCACAACACGCGCGACCGCGAAATGGTCATCGAAGGCCTGATCTCGATCGCC
CAGGGCGAGAACCCGCGCAACATCGAAACCAACCTCTCCGGCTTCCTGCACTGACATGGC
CCGCCGCAAGCACCACGAAGAGCACGCCAACCACGAAGCATGGGCGATCCCCTATGCCGA
CCTGATGACGCTGCTGCTCGCCTTCTTCGTGGTCATGTACGCGATCTCGTCGGTGAACGA
GGGCAAGTACCGGATCATGGCCGACGCGCTCACCGATGCCTTCGGTGGCGCGCCGCGCAC
GATCAATCCGGTGCAGGTGGGCAACAAGCAGGTGCAGGGTGGCGGCTGGGACAGCCCGTC
GGTGATCAAGTCCGGCACCAAGATCGGACCGTCCGCGCCGGCGCCCTCGCACGACCCGAC
GCTGCTGCCGTCGATGGCCTCGCAGATGCGCATGCCGGTGTCGGTGCACAACCAGGAGCA
GATCGCCCGTGCCGAGCGCCAGCTCAACACGATTGCCGACCGGCTCACCGCCGCCCTGGC
GCCGCTGATCGACCGCGGCATGATCAGCGTGCGCCGCACGGAACTGTGGATCGAGGTCGA
GATCAACAGCGACATCCTGTTCCCCACCGGCTCGGCCGCACTGGACGTACATGCACGGCA
GACCCTGGCCAGCCTGGCCGAGGTGCTGCGCGACGTGCCCAACAGCGTGCGCGTGGAAGG
CCACACCGACAACGTGCCGATCGCCACCGCCACCTTCCCGTCGAACTGGGAGCTGTCGGC
CGGACGCGCCGCCAGCGTGGTGCATCTGTTCGCCGACCAGGGCGTGCAGCCGTCGCGGCT
GGCGATGGTCGGCTATGGCCAGTTCCGCCCGCGCGAAGAGAACGACAGCGCACAGGGCCG
CAACCGCAACCGCCGGGTGATGGTCATCATCCTGGCCGACACCTCGCATTCGGTGGACCC
GCTCGGCCAGCGCCTGAACGCAGCCACCGGCGCCACCGGCAGCACCGTCACCGAACAGGC
CGCCGCAACGCCGGCCAGCGCCCCCACCTCCCCCATCGCACCGGTGACGTTGCCACCGGT
GCCGGCTGGCAGCCGCGTCGGCGCCGCCGTTCCCCCCGCAATGAAGGAGTAATCCGATGC
GCATCTGGGCAGTCGCCAACCAGAAGGGCGGAGTCGGCAAGACCACCACCACCCTCGCCC
TCGGCCGCGGCCTGGCCGCGCTCGGCCATCGCGTGCTGCTGATCGACCTCGATCCGCATG
CTTCGCTCAGCCGCGCCTTCGGCGTGCCGGTGGACCCGCCGCCGGCCGGCGTGCTGGAGC
TGTTCGGCGCACCGCCAGCGGACCTGTCCGGCCTGTGCCATGCCAGCAACATCCAGGGCC
TGGACTACGTCTGCGCGCAGTCCGCGCTGGCCACGCTGGAACGCCGTAGCGCCAACCAAC
CCGGCCTCGGCCTGGCCCTGCAGAACGCGCTGGCGCGCCACCAGGGCCAGCACGACTACA
TCCTGCTGGACTGCGCACCGACGCTCGGCCTGCTGATGATCAACGCACTGGCTGCCGCCG
ATCGCCTGATCATTCCGACCCAGGCCGAGCCGCTGGCGCTGCACGGCCTGGATGGCATGG
TCCGCACCGGCGAGATGGTCGAGCGTTCGCGCCGCCGGCCGCTGCCGATCTCGATCCTGC
CAACCCTGTTCGACCGCCGCACCCGCGCCGGCAACGAGTCGCTGCGCACCATGCAGGACC
GCCATGGCAGCCGCGTCTGGGAAGACGCGATTCCGATCGACACCCGCATCAGCAACGCCG
CCGGGCTGACCCTGCCGAGCGTCGGCGAAGACTACCCGGGGCGTGGCCTGGCTGCCTACC
GGCGCGCCTTGAACTGGATCCTCGGCGAGGATGCCCGCGCCCTGGAGCAGGCCGCATGAA
CAGCACCGGCATCCTCGACGACTACCTGGACGAACTGCTGGGCGAGGCGATCGCCCCGGC
CGCCGCTCCCCTCCCCGCGCCGATCAGCACCGCCCCGGCCACGGCCACCGAAGCCGCCGC
CGAACGCGAACCCACCTGGGATGACCTGCCGGCCGAGGTGATCTACGAAACCGAAACCGA
GAGCGTTGCCGCTGCCCCTGCCGTGGACAATGCCGCACTGGAAGCCGCTTTCGATGCCGC
GTCCGCGCCCGTCAGCGTGATCGATGCCGAACGCGAACCCACGTGGGACGACCTGCCCGC
TGAAGTGGTCTACGAAACGGATGCCGTCGTCGCGGCCCCGGCCGAGGATGAGGCTGCACT
GGAGGCCGCCTTCGAGGCCGCCGCCGCGCCGGCCAGCGCCTCGTCCACCGAACGCGAGCC
GACCTGGGATGACCTGCCCGACGAGGTCATCCACGAAACCGCGCCGGCACCCGCTGCGGC
CGCTGCGAACACCGGCCCGGAACCCACCTGGGACGATCTGCCGGACGAAGTGATCTACGA
GACCGACCCGGCGGACAGCCATCGTCTCGCCCACACCGACAGCCCCGGCCTGCAGGCCGC
CTTCGAGGCGGCCGCTGGTGGCGAAGACGTGCCTGCGCCGCCGCCCGCCGTGGTCGCAGC
GCCGGTGCCCCCCCCGGCGACACGCCCTGCACCGGCCCCGGCCGCACGCGCCGGCACGCC
GCCGCCGCGCGTCGCCGTCGATGCACCCGCAGGCAACCGCCCCGGCACCTGGCAGGAGCT
GCAGGCGCAGGCCCACCAACCGGCCCGCAGCCCGCATCCGCAGAACCGTCGTGCCGGTGA
ACGCACCTCGCGCTGGCTGCGCCTGCGCTGTGGCACCCAGGCCTATGCGCTGGAACTGCT
GAAGGTCCAGGAGGTCGTGCTGCCGGTGCCGCTGCTGCCGTTGCGCGGCACCGCTGCCGC
CATGCTGGGCATCATGAACCTGCGCGGCCAGGTGGTCCCGGTGATGGACCTGGGCCTGCA
CCTGGGCGCGGCTGCCGCCGAGGACGACGCCCAGACCCGCATCGTGGTGCTGGAAGAAGA
CGGCGAGACCATCGGCCTGCGCGTGTCGGCAGTGGAAGATGTCGCCAACCTCACCGATTC
ACAGATCGAACCTCCCGATACCGCACGCATCTGCCAGATCTCCAACGACCTGTTCCGTGG
CGTGGCCCGCGTCAGCCAGCGCCCGATGATCCTGCTGGACGCCACACGGCTGTTGAGCTG
ACCCCCAAAAAGGGGACGGAGGGGATTAAGTCGCAAGTGGCTCGGCGCTTGGCGCCGGAG
CGGTGCCTGTCGGGGACGCAAGGAGTTGATCCGTTGGATCAACACCTTACATCCCCACTG
CGCGGTCGCCGTTGCCGAGGGGGCTGCGGCAGAGCCAGGTCGCTTGCGACTTAATCCCCT
CCGTCCCCTTTTCAACAGCGACCGCATCGACGCACCGCGTCGATTCTTCTAAAGAACCCC
ACCGGGGTGCCGTTATGGATCACGGAACCGTTTGTCCGGAGCAACGATGAGCACTGTCGA
ACTGGGTGGGGATCTCGGCATCGAGAGCACTACCGAGCTCAAGAACCGCCTTGCCCCCCT
GGTGGAGCAGGCAGGCGAGCTGACCCTGGATGCCAGCCAGGTCGCCCGCATCCACACGGC
CGCCGTGCAGGTGCTGTGTGCGTTCGTGCAGGCCCGCCGCGAGGCAGGCCTGGGCACCGG
CTTCCACGGTTGCACTGCAACCTTCCGTGACGCCGCGCGCCTGCTGGGCGTCACCCAGGC
CCTCGGCCTGGACGTAACCCATGACAACCTGAAATCTGTGGAGAACGCTGCATGAGCGCA
CGTATCTTGGTGGTGGACGATTCGGCGTCGATGCGCCAGATGGTGTCCTTCGCCCTCACC
TCGGCCGGTTTTGCCGTCGAAGAAGCTGAAGACGGCGCGGTCGCGCTCGGTCGCGCCAAG
GGCCAGCGCTTCAATGCGGTGGTTACCGACGTCAACATGCCGAACATGGATGGCATCGCG
CTGATCCGCGAACTGCGCCAGCTGCCGGACTACAAGTTCACCCCGCTGCTGATGCTGACC
ACCGAATCTGCCGCCGACAAGAAGTCCGAAGGCAAGGCCGCTGGCGCCACGGGTTGGCTG
GTCAAGCCGTTCAATCCCGAACAGCTGGTCGCCACCGTGCAGAAAGTGCTGGGCTGATCG
CCCGGCACCGCTCCCCCTCTTCGCTTCCGGACCACCACTGCCATGAGCATGGACCTGCAA
CGCTTCCACGCCACCTTCTTCGAGGAGAGCCGCGAAGGCCTCGACGCGATGGAGGCTGGC
CTGCTGGCCCTGGAATCGGGGCAGCAGGACGCGGAGATCATCAATTCGGTGTTCCGCGCT
GCCCATTCGATCAAGGGCGGCGCCGGCACCTTCGGCTTCGACGCGATCGCCGGCCTGACC
CACGTGCTGGAAACGCTGCTCGATGAGCTGCGCGCCGGCAAGCGGGCACTGGAAGGCCAC
GCCGTCGACGCCATGCTGTCTTCGGTGGACGTGCTGCGCGCCCTGCTGCGCGAAGCCGAA
CATGGCCAGGCTGCCGATCCGGCTGCCGTCGCTGCGGTGAAGGCACGCCTGGAAGCGGTT
CTGTCCGGCCAGGCCGCAGCGAGCGCCCCGGCGGCCGCCGCAGCCAAGGTGGACGATACG
CCGGAAGCCTGGCAGATCGGCTTCACCCCGGCGCCGTCGCTGTTCATGAGCGGCAACGAC
CCGCTGCGCATCATCCGCGAACTGGAACACCTCGGTTCGCTGCAGGTCGCCGCGCGCATG
GACCGCCTGCCGGGCTTCGCGCAGCTCGATCCGCTCGAAGCCCACCTGGCGTGGGACCTG
GGTCTGGTCGGCAAGGTGCCGCGCAGCAAGATCGAAGACACCTTCGCGTGGGTACTGGAC
GACTGCGAGCTGGACATCCGTCCGGCCGCACCGCCGAGCCTGGCCACCCAGGCGCCGGCC
GCGGCTGCTCCCGCTCCGGCGGCAGCGTCGCCGTCGGCACCCGCCGCGCCTGCCGCCAGC
GGTGGCGCCAGCCAGGAAGCGGAAACCTCCATCCGCGTCAGCGTCGACAAGGTCGACGCG
CTGATCAACCTGGTCGGCGAACTGGTCATCACCCAGGCCATGCTCAAGCAGGTCTCGCAT
GCGCTGGACCCGGTCCACGCCGAGAGCCTGTTCGCTGGCCTGGACCAGCTTGAACGCAAC
ACCCGCGACCTGCAGGAAGCGGTGATCGGCGTGCGCATGCTGCCGGTCGATGCGGTGTTC
CGTCGCTTCCCGCGCCTGGTCCGCGACCTGTCCAGCCGCCTCGGCAAGCAGGTGCGGCTG
CGCACCGTCGGCGAAGGTACCGAGCTGGACAAGGGCCTGATCGAGAAGATCGCCGATCCG
CTGGTGCACCTGGTGCGCAACTCGATCGACCACGGCCTGGAAATGCCCGACGTGCGCCGC
GGTGCAGGCAAGGACGAAACCGGCACGATCACCCTGGCGGCCTCGCACCAGGGCGGCCAC
ATTGTCATCGAAGTCAGCGACGACGGTCGCGGCCTGGACCGCGCCAAGATCCTGGCCAAG
GCCACCGAGCGCGGCCTGGCGGTGCCGGACAACCCGACCGATTCGCAGGTCTGGGACCTG
ATCTTCCAGCCCGGCTTCTCCACGGCCGATGCAGTCACTGACCTGTCCGGTCGTGGCGTC
GGCATGGACGTGGTCCGCCGCAACATCCAGGCGTTGGGGGGCGAGGTGCAGATTGAAAGC
AGCCTCGGCGCTGGCACCCGCACGCTGATCCGCCTGCCGCTCACCCTGGCCATCCTCGAT
GGCATGACCGTGGCGGTAGCCGGTGAGACCCTGATCCTGCCGTTGGCCTATGTGCTTGAG
GCGTTGCAGCCGCAAGCCGAGGACATCCGCAGCATGGCCGGCGAAGGCCGCGTGCTGCGC
GTGCGCGGTGAATACCTGCCGATCCTGTCGCTGAGCGAGTACTACGGCTACGGCAACCGT
GCACCCGGCAGCGAATCGCTGGTGGTGGTGGTCGAAGGCGATGGCCAGAAGATCGCCCTG
GAAGTGGACGAACTGGTCGGCCAGCAGCAGGTGGTGGTCAAGAACATCGAGAACAACTAC
CGCCGCATCGGCGGGGTGTCCGGTGCGACCATTCTCGGCGACGGCCGCGTCGCATTGATC
GTCGACATCGGCGGGCTGGTGCGTTCACTGCGGATGCCGCAGGCCGCCTGATCCACACTG
CATGCGTGTACTGGACCGCCGCCCTTCGGGGCGGCGGTTTTTGTTTGCGCGCTCCCCGGC
GGTGGGGGGGGGGGGGGGGGGGGCGGCGGGGGCGGGCCGACCCCCCCCCCACAAGCAACA
CCCGCAGCCGCCCC
>contig00022 len=35027 cov=31.0 corr=0 origname=NODE_22_length_35027_cov_30.998253_pilon sw=shovill-spades/1.0.4 date=20230425
TTGGTGGGCATGTGGCTCTGGTAGATGCCCACCTTGGTGGGCATGTGGCTCTGGTAGATG
CCCACCTTGGTGGGCATGTGGCTCTGGTAGATGCCCACCTTGGTGGGCATGGGTCCTAGG
CAGTGCCAACCAACGGTTGGCACCTACCGGTCGAGTCCGCCCTACCCCTCGTTGGCGACG
CCGTGCGGCACGTGGCCGGCGGCCACATGCTCGCGGGCGCTGTCGATGTTGTGCTGCGAA
TCGTCGAAGAAGATGTCGGCACCGAAGGCCTGCAGGAACGGGCCCTTGTGACGGCCGCCC
AGGAACAGTGCCTCGTCCAGGCGCACGCCCCACTCGCGCAGGGTGCGGATCACCCGCTCA
TGCGCCGGTGCCGAACGCGCGGTGACGAGCGCGGTACGGATCGGCGCGCTCTCGCCGGCC
GGGAACACTTCCTGCAGCGTATGCAGGGCCGACAGGAAGCCACGGAAGGGACCGCCACTG
AGCGGCTCGCGGGCGCGCTCGCGCTCGTGGCGGCCAAACGCTTCCACGCCCTGCTCGCGC
GAGATGCGCTCGCTCTCGTCACCGAAGATCACCGCGTCACCATCGAAGGCGATGCGCAGC
TGGCCGGCCGGGCGACCAGTATCGATCTGGTCGGCGGCTGCCGCAGCGGTCTCGCCCGGC
GGCTTGGGCAGGATGGTTGCCGCCGCGATGCCATGACGCAGCGCGCTGCGCACCGATTCG
GGGTTGGCCGACAGGAACAGGTCGGTACCGAACGGCTTCACGTACGGCCAGGTCGGCTCG
CCGGCGGTGAAGGTCGCGCGGATGATGCCCAGCCCATAGTGCTGGATCGAATTGAAGATG
CGCAGGCCGGTATCGGCCGAGTTGCGCGACAGCAGGATCACCTCGACCCGCGGGTTCTCC
GGGCTGGCGCCCTGGTTCAGCGCCAGCAGCTTGCGCACCACCGGGAAGGCCACGCCGGGG
CCGAGGATATCGTCCTCGTGCTGGCGCTGGAATTCGGCGTAGGCCGCCACGCCATCACTT
TCGAACAGCGCATGGCTTTCCTCGAGGTCGAACAGCGCGCGCGAGGTCACCGCGACGGTC
AGCAAGCGGGGGGAGTTGTCGCCCATCGGTGGGGGTCCTTCAAGCGGTCGGCGGGGCCGG
CCGCCCATTGTCCTCAAAAAACGAACTGTTCGCTCAGGATCCTGTCTTCCAGGTTGTGCT
CCGGGTCGAACAGCAGGGTCACGCGGCGGTCCTTCGACTCGCGGATGGTCACCTCGACCA
CGTCGCGGGTCTCGTGCGAATCCGCCGTGACGCTGACCGGGCGCTTGTACGGATCGAGCA
CGCGGAAGCGCACCTCGGTATCGGCCTTGAGGATCGCCCCGCGCCAGCGACGCGGCCGGT
ACGGGGCCAACGGCGTCAGCGCGATGGTGTGCGAGCCCAGCGGCAATACCGGGCCATGCG
CGGAATAGTTGTAGGCGGTGCTGCCCGCCGGGGTGGCCACCAGCACGCCGTCACCGATCA
GCTCGGCCACGCGTTCCTGGCCGTTGAGGTCGATGCCGATATGCGCGGCCTGCCGGGTCT
GGCGCAGCAGCGAGACATCGTTGTAGGCCAGCGAACCGGTACTGGTGCCCGACTCGGTCA
GCGCCACCATTTCCAGCGGGCGCAGGTTGGCCGGTTCGGCACGCGCAATGCGGGCCTGCA
CGTCGTCGTCGCCGCGGTACTGGTTCATCAGGAAGCCGACGGTGCCCAGCTTCATGCCGA
ACACCGGCTTGCCCAGGTGCCCATGCCGATGCAGGGTCTGCAGCATGAAGCCGTCGCCCC
CCAGCGGACACAGCACGTCGGCCTGCTCCGGCGCGTGATCGCCATAACGCGAGACCATCG
CGGCGCGGGCCATCTGTGCAGGTTCGGTGGCGCTGGCCAGGAAAGCGATGCGGGGGGTGT
CGCTCATCGGTGGATCCGGGTGGGTGTGCCAGCAAGAGCATACCCGGTAGTGCCGGCCGC
TGGCCGGCAGCTGCACCCGATTGTGGTCCATGCGGTTGCCGGCCAGCGGCCGGCACTACC
CGGCAATGCAGAACGGCCCCGCTTTCGCGGGGCCGTTCCTCCAACTGCTGCAGATCAGGA
GCCCCCCTGAGTCAGGGGGGCGCGCCAACGGCGCGGGGGTCTGGGAGCATGGTTGGCATG
GGGCCCACGGTTTGCAGAGCAAACCGTGGGGCGTCAGCGCGAATGCGCTTACGCACCATG
CGCGGCCAGCTGACCCAGGCGCTGCACCGCGACCGAAACGGTCGGGTAGTCCAGGGTCTT
CTGCTCGGCCAGTTCGGCCAGCATCGCCAGGGTGAAGCGCAGGCTGCTGTCGTCGCGACC
CATCCAGGCCGCCACCTTTGCTTCGGCACTGCTGCCCTTGGTACCCAGCACCTGGCCCGC
CAGATTGCGGTGGTTGGCGGCCAGCTCGTCACGCAGCACGCCACGTGCCACCGCGTGCCA
ACGGCCATTGACCTCCAGCGCATCGACCTGCTCGAACAGCCACGGCAGCTGCAGGGCATC
GCCCAGGCGGAAGTGGACCTTGGACACGTCCACCGGCTTCAGCTTGCGGGTACGGGCCAG
TTCGATGATGTCGAACGCCGGCTCCAGGAAGTGCAGTTCGGCCAGCTGCTGCGCCAGCGC
GGACGGCAGGCCCTTTTCCTTCCACTCGGCCACCAGGGCTTCGTAGGTCGGACGCTGCGA
ATCCGGCAGCACACCCGAGGCAACGCGGATGTCGTTGAACGGGCCCTGGTAGCGGTTGAC
CGCTTCGGTGATGCCGGGCATCGCGCCGGGGCGCGACAGCAGCCAGCGCACGAACGAGCG
CTGCAGCTTCCAGATCACTTCCAGGGCGTCGATCTGCACCGACTCCGGCACCTTGCCGTC
GAGGGCATCGATCTGCGCCCACAGCGCGCGTGCATCCAGCGTTTCACGGCTGATGGTGTA
GGCCTTGGCGACCTCGGCGATGGAACGGCCGGTGTCTTCCTGCATGCGCATCAGGAAGGT
GGCGCCCATGCGGTTGATGGTCTGGTTGGTCACGGCCGTGGCGATGATTTCGCGCTTCAG
GCGGTGACGCTCCATTGCGTCGGCATACTTCTTCTGCAGCGGGGTCGGGAAGTAGCGCTG
CAGTTCCTTGGACAGGTACGGATCTTCCGGGATGTCCGAATCCAGCAGCTGGGCGAACGC
CACCAGCTTGGAGTAGGACAGCAGCACCGACAGCTCCGGACGGGTCAGGCCCTGGCCGCG
CGCCTTGCGCTGCGAGAGCTCGGCATCGGACGGCAGGAACTCGATCTGGCGATCAAGCAG
GCCCTGCTGTTCCAGGGTACGGATGAAGTGCTGCTTGGAACCCAGGCGCTTGACCGCCAT
CCGCTCCATCAGGCTCAGCGCCTGGTTCTGGCGGTAGTTGTCGTTGAGCACCAGCTCGGC
GACTTCATCGGTCATCGAGGCCAGCAGCTTGTTGCGCTGCTCGACGGTCAGCTTCTTGGC
CCGCACCACATCGTTGAGCAGGATCTTGATGTTGACTTCATGGTCGGAGGTGTCGACACC
GGCCGAGTTGTCGATGAAGTCGGTGTTGAGCAGCACGCCGGCCTGCGCGGCTTCGATGCG
GCCCAGCTGGGTCATGCCCAGGTTGCCGCCCTCGCCCACCACCTTGCAGCGCAGCTCGCC
ACCGTTCACGCGCAGCGCGTTGTTGGCACGGTCGCCGACATCGCTGTGCTGCTCGCTGGC
GGCCTTGACGTAGGTACCGATGCCGCCGTTCCACAGCAGGTCGACCGGTGCCTTCAGGAT
CGCGCTCATCAGCTCGTTCGGCGACAGCGCCTTGACGTTCTCGTCCAGGCCCAGCGCTTC
ACGCACCTGCGGGGTGATCTCGATCGACTTCAGGCTGCGCGGGTACACGCCGCCGCCCTT
GCTGATCAGCTTGGCATCGTAGTCCGCCCAGCTCGAACGCGGCACGGTGAACAGGCGCTC
ACGTTCGACGAACGTGGTGGCCGCGTCCGGGTTCGGGTCCAGGAAGATGTGGCGGTGATC
GAACGCAGCCACCAGGCGGATGTGGCGCGACAGCAGCATGCCGTTGCCGAACACGTCGCC
GGACATGTCGCCGACGCCGACCGCGGTGAAGTCCTGGCTCTGGCTGTCACGGCCCAGCGC
ACGGAAGTGGCGCTTGACCGACTCCCACGCACCGCGTGCGGTGATGCCCATGCCCTTGTG
GTCGTAACCGACCGAACCACCGGAGGCGAACGCATCCCCCATCCAGAAGCCGTGCGCGAT
GGCCAGGCCGTTGGCGATGTCGGAGAACGTCGCAGTGCCCTTGTCGGCGGCCACCACCAG
GTACGGATCGTCCATGTCGTGGCGCACGACATCCACCGGCGGCACGATCTTGTTGTTGAC
GATGTTGTCGGTGATGTCCAGCAGGCCCTGGATGAACAGCTTGTAGCAGGCCACGCCGTT
GGCGAAGATCGCATCACGGTCGCCGTTCACCGGCGGGGTCTTGGCGAAGAAGCCGCCCTT
CGCGCCGACCGGCACGATGACGGTGTTCTTGACCATCTGTGCCTTGACCAGGCCCAGCAC
TTCGGTACGGAAGTCTTCGCGACGGTCCGACCAGCGCAGGCCACCACGGGCGACCGCGCC
GAAGCGCAGGTGGGTACCTTCCACGCGCGGGCCGTAGACGAAGATCTCGCGGTACGGGCG
CGGCTTCGGCAGGTCCGGCACCAGCGCCGAATCGAACTTGAAGCTGATGACATGGCCGTG
CTGGCCGTTGGCATCGGTCTGGTAGTAGCTGGTACGCAGGGTCGCGTCGATCACGCCCAT
GAACGAGCGCAGGATGCGGTCCTCGTCCAGGCTGGACACGCGGTCCATCAGCTTCAGCAG
CGCATCGCGCGCGGCCTGCATCTGCGCGTCGCGGTCACCCTTGCGGGCGTCGACCACGGT
CTTGAGCACCTTCAGGGTGGCATCGTCACCGGCAGCCAGCACGTCGAAGTGGGCCTTCAG
CTGGGCCTGGCCGGCGGCGATGTCGTCCTTGCTCTCGTGGCCGGTGGCCGGATCGAAGCG
GGCTTCGAACAGCTCGACCAGCAGGCGGGCCAGCAGCGGGTAGCGCGCGAAGGTGCCTTC
CACGTAGGCCTGGGAGAACGGCACGCCGGTCTGCAGCAGGTACTTGCAGTAGCCGCGCAG
CATGGCGACCTGGCGCCAGTGCAGGCCGGCAGCCAGCACCAGGCGGTTGAAGCCGTCGTT
CTCGGCATCGCCGTGCCAGACGCGGGCGAAGGTCTCGCCGAAGGCTTCATCGACACTGGC
GGCATCGATCGCGCCGGCGGTCGACTCGACCTCGAAGTCCTGCACGTACACCGGGGCGTT
GTCGACCGACAGGCGGTACGGACGCTCGGCGATCACGCGCAGGCCCATGTTTTCCATCAT
CGGCAGCGCGTCCGACAGCGGAATGTCGTCCAGCTGGCGATACAGCTTCAGGCGCAGGCC
ATCACCGCTTTCGCGCGGCACGGCCTGCAGGCTCAGGCGCAGGTCGTCCGGGCCGGTCAG
GGCGTCGAGCTGGCTGACATCGTTGGCGGCAACCGCGGTGCTGTTGTCTTCGATGTAGCC
GGCCGGCAGCGCCTTGCCGATACGGGCGGCGATGCGCAGGCCTTCGGTCTCGCCGTGGCG
GGCCACCAGCGCTTCGCGCAGGTCGTCCTGCCAGTTGCGCAGCACCTGGGCCAGCTTCTG
CTCCAGTTCGGCGGTATCGACGTCGAGCATCTCACCCGGCTTCGGGCGCACGATCAGGTG
CACCTGGGCCAGCGGCGATTCGCCCAGCACCACCGAGCTGTCGACGTACTCGCCGTGCAG
CGCGTCCTTCAGCATCGCTTCGATGCGCAGGCGCACGTCGGTGTTGAAGCGCTCACGCGG
CAGGTAGACCAGCGCGGAGATGAAACGGCTGTACTTGTCGCGGCGCAGGAACAGGCGGCT
GCGCACGCGCTCCTGCAGGCCCAGCACGCCCATCGCGGTGCGGAACAGTTCGTCCTCGCT
GGACTGGAACAGTTCTTCGCGCGGCAGGGTTTCCAGGATGTGGCGCAGGGCCTTGCCACT
GTGGCTGGCCGGGGCCAGGCCCGACTGCTTCATCACGTGCTCGTGGCGCTGGCGCACCAG
CGGGATTTCCCACGGGCGGCGGTTGTAGGCGCTGGAGGTGAACAGGCCGAGGAAGCGCTG
CTCGCCGATGATCTTGCCTTTGGCGTCGAATTCCAGCACGCCGATGTAATCCATGTAGCC
AGCGCGATGCACGCGCGAACGGGCATTGGTCTTGGTCAGGATCAGCGCATCCTTCAGACC
GGACGTGGTGTTCAGGCCCTGCGCCGCCAGGGTCTTGACCGGACGGGCGGCGGACTTGTC
CTTGCCGCGCATCAGGCCCAGGCCGGTGTCGTTCAGCGGCGCCAGCACCTCTTCCTTGCC
CTGCTTCTCGACGCGGTATTCGCGGTAGCCGAAGAAGGTGAAGTGGTTGTCGGCGGCCCA
GCGCAGGAACTCCTGTGCTTCCTTGCGCGATGCGTCGTCGACCGGCAGCTGGCGGCTGCC
GAGGTCGTCGGCCAGCGCCAGTGCCTTGTCCTTCATCGGCTGCCAGTCGCGCACGATCGC
ACGCACTTCGTCCAGCGCCTTGTTGATGGCCTGTTCGATGGCAGCCATGGCGTCGGCCGG
CTGGCGGTCGATCTCCAGCAGCATCACCGACTCGGCATCGCCCTCGCCGACCTTGACCAG
CTTGCCGGCCTTGTCGCGGGTGAAGCGCAGCACCGGGTGGCCCAGCACGTGGACACCCAC
GCCCTGCTCAGCCAGCGACATGGTGACGGTATCCACCAGGAACGGCATGTCGTCGTTGAC
GATCTGCAGCACGGTGTGCGGCGATTCCCAACCGTTGGCCTTCGCAGTCGGATTGAACAC
GCGGACGTTGGCCTTGCCGGCCTTGCGGGCACGGGCGAATTCCAGCGTCTCAGCCGCGAG
CGCGGCCCACTCTTCAGCGCTGTGGTGCGGGAACTCGTCCGATTCCATGCGCTTGTAGAA
GTCAGTGGCGAAGGCCACCGCTTCGGCCTGTGCGGCCGCGGGGTAGCGCTTGCGCAAGGC
CGTGTACACCGGCTCCAGGGAGAAACCAGCGGTCACTGCGACCTCCGACTCTGCTGGTTT
CGTCTTGTTTTTCACGGTCTTGGCTGCGGTTTTTTGCGGTTTCATGGCAGAGCGATGCGC
TTGCTCAGTTGGGAAAATGAAATTGTAGCCCTACCGCACGAAAAGGCCTTGCTGCAGGAC
GGAATAAGCAGATTCGGGTTTGCTGCGGTTTAGACGCCTATTCAGTTCGCTCCGGTATGG
AGCTGGCGCCTGCTTCAGCACTGCCGACAGGATCGGCAAAGCGTGTTACCGGAAGACACA
CGCGGCGACGCCGAATCGATTCCACAATCCTGAACTGGACGGTATAGTCCACCGCGTGAA
CCCGGCCTACCTCCCCGTTGCCCTCGACGCGCGCGATGAGCGCGTGTTCGATGCCGTGCG
CAGACTGCTGGCCGAGCAGGGCATGCAGATGAGCATGGACGCAGTGGCCCAGCATGCCGG
CTGCTCCAAGCAGACCCTGTACTCGCGCTACGGCAGCAAGCAGGAACTGCTGCGCCGGGT
GATGCAGCGCCACGTCGGCCACGCCACCGGGGCCATGCTGCGTGCACTCCGCGGTGACGA
CCTGCGTGCCAGCCTTCTCCAGTTCGCCACCGACTTCCTGGAGCATTTCAACCAACCGCA
CGTAGGACAGGCCTGCCGGCTGATTGCAGCCGAGGCAGCCCAGTTTCCCGAAGAGGCGCG
TACGCTGTACCGGCACGGTGCCGGCGCGCTGACGCTTCATCTTGCTGAATGGATTGAAAC
CGTTTGCATGCAAGGCCAGCTCCGGCATGACGACCCGCACTTCATGGCCGAACTGCTGCT
GAGCATGATCGCCGGTCAGGATTTCGACAAACAGCGCTTCCATACCCCCCATCGTGATGA
CGCGCTCCTGCGTCGGCGCTGGGCAGAGTTCTCCGTCGACAGCTTCCTGCGCGCGTTCGC
GCCACAGCCGTCGCCGGCCCCGTCTACAAACCAACCCCGGAGTTCCTCCTGATGACCGCC
CCACTCCGCACCCTTGCCTTGACGTGCGCCGTTGCTGTCGCGCTGGCTGCCTGCAAGAAG
CCGGAACAGCAGACGCCCCCGCCGCCGGAGGTGGGCGTGATCGACGCCAAGCCGCAGACT
CTGCCGCTGCAGCGCGAGCTGGTCGGCCGCCTGTCGCCGTTCCGCAGCGCCGACGTCCGC
GCACGCGTACCCGGCGTGCTGCTCAAGCGCGTTTACCAGGAAGGTTCGCAGGTCAAGCAG
GGCCAGACCCTGTTCCTGATCGACCCGGCGCCGTTGCGTGCCTCGCTCAACGCCTCCGAG
GCCCAGCTGGCTTCGGCCCGCGCCACCTACGCCAATGCCAAGGTCGCCGCCGATCGCGCG
CGCTCGCTGGCGCCGCAGCAGTTCGTCTCCAAGTCCGACCTGGACAACGCCGAATCGGCC
GAGCGCACCGCCCTGGCCGCCGTCAAGCAGGCCGAAGCGGCAGTGACCTCTTCGCGGATC
AACCTGGGCTACGCCGAAGTGACCGCGCCGATCAGTGGCGTGGCCAACAAGCAGCAGGTC
ACCGAGGGCGCGCTGGTCGGCCAGGGCGATGTGACCCTGCTGACCACCGTTGACCAGCTC
GACCCGCTGTATGTGAACTTCTCGCTGAGCGTGGATGAGCTGACCCAGCTTCGCGCGCAG
CAGGCCAAGGGCTCGCTGGCGCTGTCCGGCGACGGCAAGGCCACGGTCAACGTCAAGCTG
GCCGACGGCAGCACCTATGGTGAGCCGGGCACGCTGGACTTCTCCTCGACCACGGTCGAC
CCGGCCACCGGTGCGGTGTCGCTGCGTGCGCTGCTGCCGAACCCCCAGCAGATCCTGCTG
CCGGGCGCCTTCGTCAGCTTCCAGGCCAACCTGGGCGAGCGCAACAATGCCTACCTGGTG
CCGCAGCAGGCGCTGCTGCGTGACACCACCGGCGGCTACGTGATGGTGGTCGGTGCCGAC
GGAAAGGTGGTGCGCAAGAACGTGAAGACCGATGGCGCGCAGAACGGCAACTGGCTGGTC
AGCGACGGTCTGGCCGCCGGTGACAAGGTGATCGTGGCCGGCGTGCAGAAGGTCAAGGAA
GGTGCACCGGCGGTGGCCAAGCCGTGGACCCCGGGGCAGGACGCCAACGGCAAGCCTGCC
GCAGGCGGCGCCGCTCCGGCGGCAGGCAAGGCACCGGCCGACGCGGCCAAGCCGGAACAG
GCCGATGCGGCCAAGCCGGCCGCCACCGATTCGAACAAGCAGTAACGGGAACCTTCCGTC
ATGCCTAAATTTTTCATCGAACATCCAGTCTTCGCCTGGGTGGTTGCGATCCTGATCTCG
CTCAGCGGCGTGATCGCGATCCTCAACCTGGGCGTGGAGTCCTATCCCAACATCGCCCCG
CCGCAGGTCACCGTCTCGGCGACCTACCCGGGCGCCAGCGCGGACACCACCGAGAAATCG
GTCACCCAGGTGATCGAGCAGCAGCTGACCGGTATCGATCACCTGCTGTACTTCAGCTCC
TCGTCGGCCTCCAACGGCCGCGCGCAGATCACCCTGACCTTCGAGACCGGTACCGATCCG
GACATCGCCCAGGTGCAGGTGCAGAACAAGGTGTCGCTGGCCACGCCACGACTGCCTTCG
GAAGTGACCCAGCAGGGCGTGGTGGTGGCCAAGGCCAATGCCGGCTTCCTGATGGTGGTG
GCGCTGCAGTCCGATACCCCGACCATCAACCGTGACGCCCTGAACGACATCGTCGGCTCG
CGCGTGCTCGACCAGGTCTCGCGTATCCCCGGCGTCGGCAGCACCCAGCAGTTCGGTTCC
GAGTACGCCATGAACATCTGGCTGAACCCGGAGAAGATGCAGGGCTATGGCCTGTCGGCC
AGCCAGGTACTGGCCGCGGTACGTGCGCAGAACGTGCAGTTCGCCGCCGGTGCGCTGGGT
TCGGACCCGTCGCCGGAAGGCCAGCACTTCACCGCCACGGTCTCGGCCGAAGGCCGCTTC
AGCTCGCCGCAGGAATTCGAGAACATCATCCTGCGCGCCAACGCCGATGGCTCGCGCGTG
CTGCTCAAGGACATCGCCCGCGTCGCCTTCGGTGCCAACAACTACGGCTTCGACACCCAG
TACAACGGCAAGCCGACCGGCGCCTTCGCCATCCAGCTGCTGCCGGGCGCCAACGCCCTG
AACGTGGCCGAAGCGGTGCGCGCCAAGATGGACGAGCTGCAGCCCAGTTTCCCGTCCGGG
GTGACCTGGTTCTCGCCGTACGACAGCACCACCTTCGTCAAGATCTCGATCCAGGAAGTG
GTCAAGACCCTGTTCGAAGCAGTGTTCCTGGTGTTCCTGGTGATGCTGATCTTCCTGCAG
AACTTCCGCGCCACACTGATCCCGACCCTGGTCATCCCGGTGGCGCTGCTCGGCACCTTC
CTGGGCATGTGGATGATCGGCTTCACGATCAACCAGCTGACCCTGTTCGCGATGGTGCTG
GCGATCGGCATCGTGGTCGACGATGCGATCGTGGTGATCGAGAACGTCGAACGCATCATG
ACCGAGGAAGGCCTGGCGCCGAAGCCGGCCACGCAGAAGGCGATGACCCAGATCACCGGC
GCGGTGGTGGCGATCACCGTCGTGCTGGCGGCGGTGTTCATCCCGTCCGCCCTGCAGGGC
GGCGCCGCCGGTGAGATCTACAAGCAGTTCGCCCTGACCATCGCCATCTCGATGGCGTTT
TCGGCGTTCCTGGCACTGGGCTTCACCCCGGCGCTGTGCGCGACCTTCCTCAAGCCGACG
CACAACGACAACCCGAACATCGTCTACCGCACCTTCAACAAGTACTACGACAAGATCAGC
CACACCTACGTGGGCCACATCACCTCGGCGGTGCGCCATGCGCCGCGCTGGATGATCCTG
TTCGTGGTGCTGACCGCGCTGTGCGGCTTCCTGTTCACCCGCATGCCGGGCAGCTTCCTG
CCGGAAGAAGACCAGGGCTATGCGCTGGCGATCGTGCAGCTGCCGCCGGGCTCGACCAAG
GGCCAGACCAACGAAGTGTTCGCGCAGATGCGTGGCATCCTGGAAAAGCAGGATGGCTAT
GAAGGCATGCTGCAGGTGGCCGGCTTCAGCTTCGTCGGTTCCGGCGAGAACGTGGGCATG
GGCTTCATCCGCCTGAAGTCGTGGGAGGAACGCAAGTTCACCGCGCCCGAGTTCATCCAG
AACATGAACGGCGCGTTCTACGGCATCAAGGAAGCGCAGATCTTCGTGGTCAACCTGCCC
ACCGTGCAGGGCCTCGGCCAGTTCGGCGGCTTCGACATGTGGCTGCAGGACCGCAGTGGT
GCCGGCTACGAACAGCTGACCCAGGCGCGCAACATCCTGCTGGGCAAGGCCGCGCAGAAG
CCCGAAGCCCTGGTCGGCGTGCGTCCGAACGGGCTGGAGAACGCCCCGCAGCTGCAGCTG
CACGTGGACCGCGTGCAGGCGCAGTCGATGGGCATGTCGGTGTCGGACGTGTACAGCACC
ATCCAGCTGATGCTGGCCCCGGTCTATGTCAACGACTTCTTCTACGAAGGCCGCATCAAG
CGCGTGACCATGCAGGCCGATGGCCCGTACCGCACCGGCCAGGAGTCGCTGAAGAGCTTC
TACAGCCCCTCCACCCTGACCCAGAACGCCGATGGCACCAACGCGATGATCCCGCTCAAC
ACGGTGGTCAAGTCCGAATGGGTGTCGGCACCGCCGTCGCTGAGCCGCTACAACGGCTAC
TCGGCGATCAACATCGTCGGCTCGCAGGCCCCGGGCACCAGCTCGGGCGAAGCGATGCAG
ACCATGGAGAGCATCGTCAACGACGACCTGCCGGCCGGCTTCGGCTACGACTGGTCCGGC
ATGTCCTACCAGGAAATCCTGGCCGGCAATGCCGCCACGCTGCTGCTGGTGCTGTCCATC
GTGGTGGTGTTCCTGTGCCTGGCCGCCCTGTATGAAAGCTGGTCGATCCCGGTGGCGGTG
CTGCTGGTGGTGCCGCTGGGCGTGCTGGGCGCACTGGGCCTGTCGATGCTGCGCGGCCTG
CCCAACGATCTGTTCTTCAAGATCGGCCTGATCACCGTGATCGGCCTGGCCGCGAAGAAC
GCGATCCTGATCGTGGAGTTCGCGGTGGAGCAGCGCGCAGCCGGCAAGAACCTGCGCGAT
GCCACCATCGAAGCGGCCCGCCTGCGCTTCCGCCCGATCCTGATGACCTCGTTCGCGTTC
ATCATGGGCGTGATCCCGATGGCGATCTCCACCGGCGCCGGCGCCAATTCCCGCCACGCC
ATCGGTACCGGCGTGATCGGCGGCATGCTGTTCGCCACCCTGCTCGGCCTGCTGATGATC
CCGGTGTTCTTCGTGGTCGTGCGCCGCATGCTGGGCGACAAGCTGGATGAACCGTCCAAG
GAGTTCATGGAACGCCAGCGCGACGCGGATGCTGCACACCGCCCGGATCGTTGATCCGGC
AGTGCGCTGAAACGAAAAGGCCCCGGAGCGATCCGGGGCCTTTTTCTTGCCGCCTTTGAA
TTCATGCCAACCAAGGTTGGCATCTACCAGGGCAACGGCATGCCCGGTAGCCGCCAACCT
TGGTGGGCGCCGTTCGAGTCACGTTTCAGCGCAACAGCGCGACCACCACGCACACTGCCA
CGATTGCCAGTGCAGCCCACTGCATCGGCACAAAGAAGAAATGATGGGGCGCCACTTCGC
CCTTCTGCCGGGGTGCCCGGTTGAGCCACAGGCCCAGCAGCACATTCACCGCCGCGCCAA
TGCTGGCACCCAGCAACACCTGCGAGAGCGGGATGTTGCCCTTGGGGCCTTCGTGCGGGA
AGAAATACGCCAGCAGCAGGATCGCTGCGATCGGCGTGATCAGTGTCAGGATTCCCCAAC
CACGATAGATCATCTGTGCAGACCGTATGGAAACGGCCTGCATTGGAACAGATCCGGCAT
CGTTCGGCCAAGAGCACAGCGCATCCACGCGTGGCGTGGATCGACCGGCCGCGCCGCCCT
TGCAGCGGCGCGGCCGTTGCGTCTCAGCGCAGCCCGGTTTCGTTGCGGGCGATCACCAGG
CGCTGGATTTCCGAGGTGCCTTCATAGATCTCGGTGATCTTGGCATCACGGAAGTAACGC
TCCAGCGGCATCTCCTTCGAATACCCCATGCCGCCGTGGATCTGCACCGCCTGGTGGGTG
ATCCACATCGCCGCTTCCGAGGCGGTGAGCTTGGCGATGGCGGCTTCGTTGCTGAAGCGC
TTGCCCTGGCCCTTCACCCAAGCCGCGCGCAACGTCAGCAGCAGCGCTGCATCCAGCTTG
CACTTCATGTCGGCAATCTTGGCCTGGGTCATCTGGAAGGTGCCGATGGCGGCACCGAAG
GCCTTGCGCTCCTTCACGTACTCCAGGGTCGCTTCATAGGCGGCACGGGCGATGCCGATG
GCCTGCGAGGCGATACCGATGCGGCCGGCATCGAGCACGCTCATGGCGATCTTGAAGCCC
TCGCCCTCCTGGCCCAGCACGTCCTCGGCCTGCGCCACGTAATCGTTGAACTCGATCTCG
CAGGTGGCCGAGGCGCGGATGCCCAGCTTGGGCTCGGTCTTGCCACGACCGAAACCGGCC
TTGTCGGTATCGATGATGAAGGCGGTGATGCCGCGCGCGCCCTTGTCCGGCTCGCTCATC
GCGAACAGCACGATGTACTTGGCCACCGGGCCGGAGGTGATCCAGCTCTTCTTGCCATTG
ATGACGAAGGTGCCGTCGGCCTGTTTCACCGCGCGGCAGCGCATGGCAGTGGCATCGGAA
CCGGACTGCGGCTCGGTCAGCGCGAACGCGCCGATGGCGGTGCCTTCGGCGATGGCACGC
ACGTAGGTCTGCTTCTGCTGCTCGGTACCGTGGGTGAGGATGCCGTTGCAGAACAGCGAG
TTGTTGACCGACATGATGGTCGAGTGAGCGGCGTCGGCGGCGGCGACCTCCACCATCGCC
AGCACGTACGCAACCGGGTCCATGCCCGCACCGCCGTACTCGGTCGGCACTTCGATGCCC
ATCAGGCCGTTCTCGCCCAGCAGGCGGATGTTGTCCAGCGGGAACTCGCCGGTGCGGTCA
TGGTGCTCCGCGCTGGGGGCGATCTTTTCCTGCGCGATGCGCCGCGCCACGTCCTGCAGC
ATCAACTGCTCTTCGGTAAAGCTGAAATCCACAACACCCTCCCGGGTACATGAAGTTATG
GGCCGCATACGGCGCGCCCAGGTGCTCCGATTGTACCGGGGGCCGGCTGTTTCCGTACGC
TGGCGACTTGACCGCGGCAGGTCTTCTCGGCGAATATATCTCTATATCGCGATAGGTAGA
TATTTATGGATCTGGAAGACTGGTCGACCCGCCTGAAGGTGTTCGCCGATGCCACCCGCG
TGCGCCTGCTGGCGCTGCTGGAGCAGGAGGAACTGACCGTGGCCGAACTGTCGGCAATCA
CCCGGCTGGCGCAGCCGCGCGTGTCCACCCACCTGGCGCGCCTGAAGGAAGCCGGCCTGG
TCCGCGACCGCCGTGCCGGCGTGTCGGCCTACTACCGTTTCGACGAAGCCCAGCTGGACC
CGGCGCAGCGTGCATTGTGGCATGCCTTGAGCAACGGAAGCGACGACCCGTTGCTGCGCC
AGGATGCCGAGCGCGTGGCTGCAGTGCTGGCCCACCGCGCCTCTGACCAGAACTGGGCCG
ACAGCGTGGCCGGCGACATGGAGCGCCACTACTCTCCGGGCCGTACCTGGGAGGCGCTGG
CGCGCACCGCCTTGCCGTTGCTGGAGACCGGCGACGTGCTGGACATCGCCTCCGGTGACG
GCGTGCTGGCCGAACTGGTCGCCCCCCACGCCAAGCGCTACATCTGCATCGATACCAGCG
CGCGCGTGGTCGCCGCTGCCAGCGAGCGCCTGCGCCGGCTGCCCAATGTGGAAGTCCGCG
AGGGTGACATGCATGCCCTGCCGTTCAAGGACGGCAGCTTCGACCTGGTGGTGCTGATGC
ACGCGCTGACCTACGCCAGCAAGCCGGCGCAGGCCGTAACCGAAGCCGCACGCGTGCTGC
GCCCGGGCGGCCGCCTGCTGCTGTGCAGCCTGGCCCGTCACGAGCACAAGGCGGCGGTGG
AGGCCTATGGCCACGTCAACCTCGGCTTCAGCGACAAGGAGCTGCGCAAGTTCGTCGACA
AGGCCGGCCTGCAGGTGTCCAGCCTGGAAACGGTCACCCGCGAGAAGCGTCCGCCGCACT
TCGAAGTGATTTCGCTGATCGCCAACAAGCCCTGAGCCCGAGACCACCATGCCCGCCCTG
CCCTGGTTGCATCCTGACCGTGCCAACGCCCTGCTCGACGCCCTGCGCGAGCGGATCCTG
ATCATCGACGGCGCGATGGGCACGATGATCCAGCGCCATGGTCTGCAGGAAGACGACTAC
CGCGGCGAGCGATTCGCCGGTGGCTATGACCATGCGCACGGTCGCGGCTGCGACCACGGC
ACGCCTGAAGGCCATGACCTGAAGGGCAACAACGACCTGCTGCTGCTGACCCGGCCGCAG
GTCATCGCCGACATCCATACCGCATACCTGGACGCCGGGGCGGATCTGGTCGAGACCAAC
ACCTTCAACGCCACTTCGGTCAGCCAGGCCGACTACCACCTCGAACACCTGGTGTACGAG
CTGAACAAGGCCGGCGCCGCCGTTGCACGCGCCTGCTGCGATGCGGTGGCTGCGGCCACG
CCGGGCAAGCCGCGCTTCGTGATCGGGGTGATCGGTCCCACCAGCCGCACCGCTTCGATC
AGTCCCGACGTCAACGATCCGGGCTTCCGCAACACCAGCTTCGACGAGTTGCGCGACACC
TATCGCGAAGCCATCGAGGGCCTGATCGATGGCGGCGCCGACACCCTGATGGTCGAGACC
ATCTTCGACACGCTCAATGCCAAGGCCGCGCTGTATGCGCTGGAGGAGGCCTTCGACGCG
CGTGGTGCACGCCTGCCGGTGATGATCTCCGGCACCATCACCGACGCCTCCGGGCGCACC
CTGTCCGGGCAGACCGCCGAGGCCTTCCATGCGTCACTGGCGCATGCGCGCCCGCTGTCG
ATCGGCTTGAACTGCGCGCTGGGCGCCGAGGCGATGCGCCCGCACGTGGAAACCCTCTCG
CAGGTCGCCGACTGTTACGTCAGCGCACATCCCAACGCCGGCCTGCCCAACGCCTTCGGC
GAGTACGACGAAACGCCTGAAGAGATGGCCACCACCCTGCGCGGCTTCGCCGAGGATGGC
CTGTTGAACCTGGTCGGCGGCTGCTGCGGCTCCACCCCCGACCACATCCGTGCGATCGCC
CGCGCCGTGGCCGGGCTGCCGCCGCGCGCCCTGCCCGGTGTCCAGGAGCAGGCCGCATGA
ATGTCGCCGCCACCGTTCCACACTTCCCGCCCTCCTGCTGTTGAGCCGACGCCTGCCATG
ACGCCTGTCCGCCCTACCCGCCTGTCCGGCCTGGAACCCCTGGTCATCACTCCGGACCTG
CTGTTCATCAACGTCGGCGAACGCACCAACGTCACCGGCAGTGCGCAGTTCCGCAAGCTC
ATCAAGGAAGGCCGCTACGAAGAAGCGGTGGACGTGGCCCGCCAGCAGGTCGCCAGCGGC
GCGCAGATCCTCGACGTCAACATGGACGAGGGCCTGATCGATTCGGAAGCGGCGATGACC
CGCTACCTCAACCTGATCATGTCCGAGCCGGACATCGCCCGCATCCCGGTCATGGTCGAC
TCCTCCAAGTGGAGCGTGATCGAGGCCGGGCTGAAGTGCCTGCAGGGCAAGAGCGTGGTC
AATTCGATCTCGCTGAAGGAAGGCGAGGCGCTGTTCCGCGAACACGCGCGCAAGGTCCTG
CGCTATGGCGCCGCCGCGGTGGTCATGGCCTTCGATGAAAGCGGGCAGGCCGATACCTGC
GCGCGCAAGGTCGAGATCTGCACCCGCGCCTACCGCATCCTGGTCGACGAGATCGGCTTC
CCGCCGCAGGACATCATCTTCGACCCGAACATCTTCGCCGTCGCCACCGGCATCGAAGAG
CACGACAACTATGCGGTGGACTTCATCGAAGCCACCCGCATCATCAAGCAGACCCTGCCG
CACTGCCACGTCTCCGGCGGCGTCTCCAACGTCTCGTTCTCGTTCCGCGGCAACGAAACG
GTGCGCCAGGCCATCCACTCGGTGTTCCTCTACCACGCCATCGCCGCCGGCATGGACATG
GGCATCGTCAACGTCGGCGCCATGCCGATCTACGACGAGCTGGAGCCTGAGCTGCGCGAG
CGCGTCGAGGACGTGATCCTCAACCGCCGCAGCGATGCCACCGAGCGCCTGCTGGAGATC
GCCGAGCGCTACAAGGGCAGCAAGGGCGCGGCGAAGACCGAGGACCTGGCCTGGCGCGGG
AAGCCGGTGGCGCAGCGCCTGGCACATGCGCTGGTGCACGGCCTGGATGCCTTTGTCGAG
GAAGACACCGAGCTGGCCCGGCAGGCCTCCAGCCGCCCGCTGGACGTGATCGAGGGCCCG
CTGATGGACGGCATGAACATCGTGGGCGACCTGTTCGGTGCCGGCAAGATGTTCCTGCCG
CAGGTGGTGAAATCCGCACGCGTGATGAAGAAGGCGGTGGCCTACCTGCTGCCGTACATC
GAGGCGGAGAAGGCGCGCAGCGGTGATACCGCCAAGAGCAATGGCAAGATCATCATGGCC
ACGGTGAAGGGCGATGTGCATGACATCGGCAAGAACATCGTCGGCGTGGTCCTGGCCTGC
AACAACTTCGAGGTGGTCGACCTGGGCGTGATGGTGCCAGCGCAGAAGATCCTCGATGCC
GCCCGCGAGCACAACGCCGACCTGGTCGGCCTGTCCGGACTGATCACCCCGTCGCTGGAG
GAGATGAGCCACGTCGCCCGCGAGATGGAGCGCCAGGGCTTCGACCTGCCACTGCTGATC
GGCGGCGCCACCACCTCGCGCGCGCACACCGCGCTGAAGATCGACCCGCACTACAAAGCG
CCTACGGTGTGGGTGAAGGACGCCTCGCGCGCGGTGGGCGTGGCCCAGTCGCTGATCTCA
CGCGACCTGCGCGAAGCCTTCGTCGCGGCCAACGAGGCCGACTATGCCGAGATCCGCGCC
CGCCACCGCAACCGTGGCGACGCCAAGCGCCTGGTGACGCTGGAACATGCGCGCGCGCAG
AAATTCCAGGGCGGCTGGGACAGCTACACGCCACCGGCACCGGAACAACCCGGCCTGCAC
GTGTTCGATGACTACCCGCTGGACGAACTGGTCGACTACATCGACTGGACACCGTTCTTC
CAGGCCTGGGAGCTGGCCGGCAAGTTCCCGGCCATCCTCACCGACGAGATCGTCGGCACC
CAGGCCAGCGAGCTGTACCGCGATGCGCGCGCGATGCTCGAGCGCATCGTCGGCGAGAAG
TGGCTGACGGCCAAGGCCGTGTTCGGCCTGTGGCCGGCCAACAGCATCGGCGACGACGTC
CGCGTGCAGCACCCGCAGGGCGAAACCACCCTGCACTTCCTGCGCCAGCAGGTAGACAAG
CCTGCCGAGCGCCCGGACTTCTGCCTGGCCGATTTCATCGCGCCCCTCGACAGTGGCAAG
CAGGACTGGATCGGCGCGTTCGCAGTCACTGCCGGTATCGGCATCGACGCGCACGTCGCG
CGCTTCGAGGCCGAGCATGACGACTACAACGCGATCCTGCTGAAAGCACTGGCCGACCGC
CTCGCCGAGGCGCTGGCCGAGCGCCTGCACCAGCGCGTGCGTACCGAATTCTGGGGCCAT
GAGCGCGCCGAGGCGCTGGACAACGACGCCCTGATCGACGAGCAGTACCGCGGCATCCGG
CCGGCGCCTGGCTATCCGGCCTGCCCGGAACACAGCGAGAAACGGCGCCTGTTCGACCTG
CTGCAGGCCGAAGCAAACGCCGGCATGGAATTGACCGAGAGCTTCGCGATGCTGCCCACG
GCCGCTGTCTCGGGCTACTACTTCAGCCATCCGCAGAGCCAGTACTTCGTGGTCGGCCGG
CTCAGCCGCGAACAGGTCAGCGACTACGCCCGCCGCAAGGGCGTGGACCGCGCCCAGGCC
GAACGCTGGCTGGCCTCCAACCTCGACTACGACCCCGAATGACACAAAAAGGGGACGGAG
GGGATTAAGTCGTTTATGCATTCGCGACTTAATTCCCTCCGTCCCCTTTTTTGCCTCATC
ATTCCGCGATGACCGTTCCCGTTGCACGCCTCTCCAGCTTCTACCTGTTCTACTACGCGG
CGCTGGGCGCGTTCACTCCGTACTGGAGCCTATTCCTGAGCGCGCGCGGCATGAGCGTGA
CGGCCATCAGCGTGATGATGGGCCTGTGGTACGCCACCCGCGTGATCGCGCCCAGCACCT
GGACCTCGCTGGCGGCCGCATCGCCACGACCGATCCGCCTGCTGCGCGCGGGCTGCGTGC
TGACCCTGCTCAGCTTCGCGGTATTCCTGCTGCCGCTGCCACAGCCGTGGATGTACCCGG
CGATGGTGGTGTTCTGCTTCTTCTACAACGCGGTGATGCCGCAGTTCGAGTCGATCACCC
TCACCCATCTGGGCAACGACAGCCATCGCTACGGGTTGATCCGGGTCTGGGGCTCGCTCG
GCTTCATCGCCGTCGTGACCCTGTTCGGCTGGCTGATCGAAGAAGACGGCACGGCCAGCC
ACGCCGGGCTGCTGCCGTGGATGATGCTGCCACTGTTCGCGCTGCTGGTCGCCTCGGCCT
TCAGCAACCACTACGCGCGCGGCGTCGGCAAGACCGGCGGCGACGCCAGCGGCTTCTGGC
AGATCGTGCGCCGACCGCCGGTGCTGGCGTTCTTCCTGGCCGCCTTCATGGAGCAACTGT
CTTTCGGCCCGTACTACACGTTCTTTTCGGTCTACATGGACCATCACGGCTACCGCACCT
CCACCCTGGGCCTGTTTTGGACCATCGGTGTGGTCTTCGAAGTGGGCGTGTTCTTCACCA
TCGGCCGCTTCTTCCGCCGCTATGACGCCAGCTGGATGCTGTTGATCGCGCTGGTCAGTT
CCTGCCTGCGCTGGGCCGTGACCGCACTGTTCCCGGAAAACCTGCCGGTGATGCTGCTGG
CGCAGAGCGCGCACGCGCTGGGCTTTGCGGCGTTCTTCGCAGCAGCGATGCAGATGCTGG
CGACCTACTTCCCCGGTCGCCTCAATGGGCATGGCCAGGGGCTGCTGTACGGATTCTCGT
CCGGTGTCGGCGGTGTGCTCGGCGCACTCATTGCCGGCCAACTGTGGAAGATCGACGATG
GTCGCACCGCGTTCCTGGCCGGCAGCGGCTTCGCCCTGATTGGTGCCCTGCTCTGTTTCT
TCGCACTGAGCCTGCCGCTCATACGTGCGCGACGGAACAGCCACGCGCGCTGACCCCTGC
CCGGCTCAGCGCTGCAACAGAACCTGTTGCAGCGAGGGCAGCAGCACCCGATTGCCATGC
GCACTGAGATGATCGCCATCGAAGAACAGCGGCCGCCCATCGCGCTGGGCTGGACATAAC
GCGTCGTCGCACAGCACCGGCATCGGGTCCCACAGCACGCCACCTGGCAGTCCATCGACC
ACCTGCTGCAGGCTGCCCAGCATGGGTGCCCGCAACGTTTCCATCGCGACGCGCGTGCTG
TCCAGGCCGTTGCGGCAGACCTCGTTGCGGGCATTGAAGCGGTCCGAGCAGCGATAAGGA
GGCGCTGGCAGCACTGGCTTGGGCGCCTCCAGCACGATGCGCACGCCACGCTCGGCCAGG
GGTCTCCACTGCGCGACCGCCTCGGCCACTTCGGCGTCGCGTCCTGCCGCGGCCTCTGCC
GTCAGTTCGCCCGCCAGCTGCGCCTGCGCGTCGAACAGCACGAACTGATCGGAAAGGCGT
GGCACGCGCAACGACACCAGCACCACGGCATCCCCCGGCTGCGCACGCCGCGCGATATCG
GCGAACACCGCGGCGTCGAAATCAGCGCAACCGGCACCGGCACCGCGCCACTTCTGCAGG
CTCACCTGCGGGCATCCGCCGCGGCCATAGAGGGAGACCGCCGAGCCGGTTTCCAGGGCC
AGTCGCTGCAGCAGCTCGATGTAGGCCATCGCATGCGAATCACCAGCAACGAACACCCGC
TTCGGCGCGCCAACCGGTAGCGGGCGGTCGCAGTCTCCACGCGCAAAGGTGCGCGCACTA
CCGCCTTCGAAACGATGCTTGGCGACCACCAGTGCGCACTCGGGATAGTCACCGGCCACG
CTCTTGCCATTGGGGTACCAATCGGCCGGATGCCGGCTGACCGTACTCAACGACAGCCGC
GGCGCCTGCAGGTAGAGCACTGTCTGGATGCCGGCGGCGCACAGCAGTACGACCGCGCCG
GCCAGCACCCAACGCCCGGGACGCAGGCGCTGCGCCAACGTGCCGCGGAACGGCTGTTCC
ACCCAGCGCCACGACAGCCATGACAGCAGCAGCACCAACGCCATCGCGGCGGTCATCTGC
AAGGGTGTCTGCAGGCCCACGGTCCAGCGCATCAGCACGAACACCGGCCAGTGCCACAGG
TACAGCGAGTACGACAGCTGGCCGATACGGCGCATCGGGGCGCTGGCCAACAGGCGCGCC
ACCCATGCCTGCGGATGATGATGCAGCGCCCACAGCAGGCCCGCGGTGGCGAAGGCCGGC
AGCACGCCGTCAGGCCACGGTGACCGCCCGGCACGCGCGGACCACAACGCCCACCCCAGC
AGGCCCAGCGCCACCATGGCCAGCAGGGAGAACACCGGCGCGGCGCGCTTCAGTGTCTGG
CCGGTTGCCGGGTCCAGCGATTCGCGCACATGCAGCAGCTGGAACAGCAGCACGCCCACC
CCCAGTTGCCAGAGGCGGGTGCTGGTGGCATAGAACGCCCACGATGGCGGCGCCTCGCGC
AGACCCAGCACCGCCGCATGCAGCAGCGACGCCATGCTGACCAGGGCGAACAGGCCCAGG
CTGATCCAGCGCCCGCGTGCACCGCGCGCCCAAGCCAGGAACAGCAGCGGGAACAGCAGG
TAGAACTGCTCTTCCACGCCCAGCGACCAGGTATGGGTGTAGGGATTGAATTCGGCCCTG
GGTGCGAAATAGTCGTTGCCGATCGCTGCCAGCACCCAGTTGCTGAAGCCGAAGAACGCC
ATCAGTCCGGTCCTGTCACTGGCTTCGCTGAGCCAGGACTCGGGAATGAACAGCACGCTT
GCCACGGCAGTCAGCAACAGGCAAGTCAACAGCGCCGGCGCGATGCGACGGATGCGGCGC
GCATAGAAGCGCAGCATCGACTGCCCCAGCGACAGCGGCGGCAGCCGGTGTACCGACGCG
CTGACCACGAAACCGGAGATGACGAAGAACACATCCACGCCGGTGAACCCGCCTGGCAAC
CAGGCCGGGTCCAGGTGAAACACGATGACGGCCAGCACAGCGATCGCGCGCAGGCCGTCA
ATGTGCGGCACGTAGCCACGGCTTGGATCAGCGGTCATCCCTTCCCCCACGGCCGCGACG
GCAGCGCGCCCGCGGCGGTCACGCGTTTACCAGACCAGGTCGTCCGGCACCTGGTACTGC
GGGTCCGCGTACGGATCTTCCTCGGCCGGCGCATTCGGATCGACCTTCAGCGCCACCGAT
GCGGCGAACACCGCCTCGCACTGCGCCAGCACCTCGGCGGTCACCAGCAGGTAGCGGCCA
TTGAGCTGGACCACACCCAGCTCACCGGCGTTGAGCGCGGTCAGCTGTTCGGCGGTTACA
TAGATGCGCTTGATCTTGCCGCCGTAGGGGAAGTGGCGGGCAATGTCCGCCGCTTCGGCA
TTCAGGCCCTTGTCCTTCAGCAGTTCTTCCAGCTTGGCCTTGGCCTCGCGGCGCACACGC
GCCTCTTCCTGCTTCAGGCGCTCGGTTTCGATGCGCTCTTCCTTTTCCTTCTGCGCGCGG
ATGGCGTAGGCCTTGGCCAGGTCCATCTCTTCTGCGCTGCGCGGCTTGCGCGGGCCCTGC
TGGCCCGGGCCACGCGACTGGCCGGGCTTGCCCGGGCCGCCATGGCCAGGACCACGACGC
TGGCCGGGCTTGTGCTCGCCCTTGCCAGCGCCCTGCGGCTTTCCATTGCCGTTGCCACCC
TTGCCCTGCGGGCGGCCGTCACGGCGGGGGCCATCATTCTTGCGCTCTGGCTTGGGCGCA
GGCTTGAAGCCCAGGCCCATCAGCTGGTCGCGGAGGGTATCGCTCATAGGATTCGGATCA
GTAGTGCGGCGGCGGCGGTTCGCTCGCCGGATCGGAAGAATTCAGCGCGTTGCGGACCTT
GCCCAGATCTTCCAGCAGCACACGCAGCACGTCGGCGTTGCGCATGCCCTGCATGCGGGC
ATCGGCCAGCGCATCGCTCAGTTCGGCCAGCGCCTGTTCCTGGAAGGACACGCGCATTTC
CAGTTCGACCAGGCGCGCTTCCAGCGCCTGCTCGCGTTCGGTTGGCAGCAGATCAGACAT
GCAGCGAGCGCCCCCGGCCAATGCCGTAATACGCCAGGCCCGCTGCTTCCACGTCCGCCG
GCTCGTACAGGTTGCGGCCGTCGAACACCACCGCGTCCTTCAACTGCTCGCGCAGCGTCT
GGAAATCGGGGCTGCGGAACTGCTTCCACTCGGTCACCACGACCAGTGCATCGGCGCCCT
GCAGCGCCTCGTTGGCATTGCTGCAGAACACCAGGTCATCGCGTTCACCGAAGATGCGCT
GCGCCTCATGCATCGCTTCCGGATCGTAGGCACGCACCGTCGCACCGCCTTCCCACAGTT
GCGCCAGCAGGCGTCGGCTGGAGGCTTCGCGCATGTCGTCGGTGTTTGGCTTGAACGCCA
GGCCCCAGACGGCAAAGGTCTTGCCACGCACGCCTTCGTCCTCGCCCTTGTCGTAATGGC
GCTGGACCAGGGCGAACAGATGGCCCTTCTGCGCATCGTTGACCGCTTCCACGGCGTTCA
GCAGTTTAGGCTCCAGGCCGGCCTGCTGCGCGGTGCGGGCCAGCGCCTGCACATCCTTGG
GGAAGCACGAGCCACCATAGCCGGCGCCCGGGTAGATGAAATGCCAGCCGATGCGCGGAT
CCGAGCCGATGCCCTGGCGGACCTGCTCCACATCGGCGCCGACACGTTCGGCGATGTTGG
CGATTTCGTTCATGAACGAGATCTTGGTCGCCAGCATCGCGTTGGCGGCGTACTTGGTCA
GCTCGGCCGAGCGCACGTCCATTTCCACCACGCGGTCGTGGTTGCGGTTGAACGGTGCAT
ACAGGCGCCGCATCACCGCCACCGACTCGGCGCTGGTCGCACCGATGATGATGCGATCCG
GACGCATGCAGTCGGCAACGGCGTCGCCTTCCTTCAGGAATTCCGGGTTGGACACCACGT
CGAAGGCGATGTCGGCGCCACGTGCCGCCAGCTCTGCGGCAATGGCGGCACGGACCTTGT
CGGCGGTGCCCACCGGCACCGTCGACTTGTTGACCACCACGGTCGGCACGCTCATGTGCT
GGCCGATGGTGCGGGCCACGGCCAGCACGTACTGCAGATCAGCGCTGCCATCCTCGTCCG
GCGGCGTGCCGACAGCGATGAACACGACCTGGCCGTGGCCGATCGCGGCTGCGGCATCGG
TGGTGAACGTCAGCCGCGACGCGGCGTGATTGGCCTTCACCATCGGTTCCAGGCCCGGCT
CATAGATCGGGATGATGCCCTGGTTGAGGCCATCGACCTTGGCCTGGTCGATATCGACGC
AGACCACCTGGTGGCCGACATCGGCCAGGCAGGTACCGGTCACCAGCCCTACGTAACCGG
TACCGAAAATCGCAACGCGCATGTCCGTGCTGGCTCCGTGGTCGCTTACGGCAGGACGCC
CAGCAGCTCGACGTCGAACGTCAGAGTCGCGTTCGGGCCGATCGGGCCACCCGGGGTGCC
GTTCTCACCGTAGGCGAGCTCGCCCGGGATCCAGAAGCGGTACTTCGAACCGACCGGCAT
CAGCGCGACGCCTTCGGTCCAGCCCTTGATCACCTGGTCCAGGCCGAACTCGGCCGGCTG
ACGACCATAGGAGCTGTCGAACACGGTGCCGTTGAGCAGCTTGCCTTCGTAGTTCACGCG
CACCTTGCTGCTCGGCAGCGGACGCTCGCCGCTGCCCGGGCGGATGACCTGGTACTGCAG
GCCCGACGGGGTGGTTACCACGCCCGGCTGGGTCTTGTTCTTGGCCAGGAACGCATTGCC
TTCCTCGCGGTTGGTCTGCGCGGCAGCGGCGGCCTTGGCCTGCATTTCGGCCTGCTTGCT
GCCCATGAACGCCTGGATGGTGGCGGTCGCGTCAGCTTCCGTCATCTTCGGCTGACCCTT
GCTCAGGCCGGTGCTGATCGCGTCAAACAGCGAGGCGACATCGATGTCGTCCTTCAGCTG
TGCCAGCGACGGGCCGACCGAGTAGGAACCGATCATCTGCGACACCTTGACGCGGTCGAC
CTTCGGCGGCTGCGAACCCGGCGCCATGCCCGGCACCTGCTGCCCGCTGCGGGCCATCAC
GACCTGGCGCAGTGCGGCATCGGTGGCCTTGGCCTGTTCCTGGGTGATCTGCGGCTGCAG
GCCTTCGAACGAACGTTCCACGGCGGTGCGCAGCGCGGCCACATCGATCTCATCGGCGAT
CGGGGTGAACGACTTGGCGACGTCCAGGCCGATGGCGTAGCCGAGCTTCTGCTTGGGGGA
ATTCAAGGTTGCGGTCTCCTTGGCGGCTGCGGGGGCAGCCGGTTGTTGCGACAGAGCGAC
ACCCGAAGTGCCCATCGCCAGAATCAGAACCGACGCCGCGGCGCCGCGCATTCCCATCTT
CATTCGCTGCATTCCTGGAAGTGTCTGGGCGCCGACGTCGGCGCGAAAAGAAGCATTGTC
GCACGCATGCCGTCGATGTCGAGGCATCCGTGCCGGATATCAATGCGTAGGAGCGACGGC
CAGCGCCTTGTCGATGGCGGCGGTCAGCTGTGGATCGTCCGGCGTCACCTTGCTGGCGAA
CTGGGCGATGACCTTGCCATCGCGGCCGACCAGATATTTGTGGAAGTTCCAGCCCGGCGC
CACGCCGGTGGCTGCGGTCAACCGCTGGTACAGCGGCGTGGCCTCCGCACCGACGACGTG
CACCTTCTCGAACATCGGGAACTTGACGCCATAGGTAAGCGTGCAGAAATCCTGGATCTG
CTTCTCGTCACCCGGTTCCTGGCCCTTGAAATCGTTGGACGGGAAACCCAGCACGGCAAA
GCCGCGGCCGGCATAACGCTTCTGCAGCGCCTCCAGGCCTTCGTACTGGGGGGTATAGCC
GCACTTGCTTGCGGTATTGACCACCAGCAGCACCTGCCCGTGGTAGCGCTGCTGCAGGTT
GACCTGCTGCTTGCTGGCCAGCGGGCGATAGTCCAGGTCCAGCAGATCGGCCGCCAGCAC
ATGGGCGGAACCGGCCAGGCCGGCCACCAGCAGGGTCAACAGGGACAGGCCGCGCAGTCG
GCGCGGGACAACGGTCGGCAGGGGCATCGAGAGCAGTCCGCGGTAGCCATTCACAGGGCC
GGCCGATAGCGGCCGGGAATCGGCCGAACTATAGCACCGGGCTCCGTTGCCCCTTGTTGC
GGCGGGTGCCGGCGGCTTTGCGTGGCGTGGCCTTTCCCGGGAGGACCCACCCTCAACGGC
GCAGGGATGACATAGCATGGACAACGCTGAATGGAAGGCAGGGCGTGATCGCCCCGCGCG
ACAATTCCATTTCCCTTTTCAATCAAGGGGATAAGGGGATATTTCAGCGGCTTGACCACC
CCTGCCATCAGTTGGGCACGGCAAGGGGTTGCACGTAGGCGTGCCGGTGTTATAGTTGCA
TACAACACCAGTCACCTGAGACAGGGGGAGCCATGAACGCCCGGATCCGTCGCAACCTCA
CCGCACCCGCGGCCGCTGCCGTTTCGACCCTGATCGTGCTGGCCTGGCTGGCCATGCCAA
CCGCCCCCGCCTCCGCCGACAGTGCGCAGGATGCATCCGTTTCGCCGGCCGGGAACGCCG
ATTCCTCCCCCCCTCCCCCGCGTCGGCTGCACAGCTCCCTGTCCATGCCGTATTTCTCGT
TCGCACAGCCGCTGACCCCACGGAGCTGAATATGAGCGACATCCAGTGGAGCGACGGCGC
TCCCATCTACCGTCAGTTGAAGGAGCGCGTGATCGCCATGATGCTCGACGGAATCCTCAA
GCCGGGCGATGCCCTGCCTTCGGTGCGCCAGGTGGCCGCCGACTACCAGCTCAACCCCAT
CACCGTTTCGCGCGCTTACCAGGAACTGGCCGATGAAGGCCTGGTCGAGAAGCGCCGCGG
CCTGGGCATGTTCATGACCGAGCAGGCGGCCACGCAGCTGCGCAGCAGCGAGCGCGAGCG
CTTTCTCAATGAAGAATGGCCGGCGGTGCTGGAGCGCATCCAGCGCCTGGGCCTGAGCCT
CGACGAATTGCTGCCCCAGGGGAAAGTCTGATGAATAGCACTGCAAGTGAACCGGTCATC
ACCGCCCGAGGCCTGCGCAAGGCCTACAAGACCACCGTGGCCCTCGACAATGCCAGCTTC
AGCATTCCGAGCGGGCGCATCGTCGGCCTGATCGGGCCCAACGGCGCCGGCAAGACCACC
GCGCTGAAGGCCATCCTCGGCCTGACCTCGGTGGAAGGTGAGTTGAGCGTGCTCGGCCGC
GACCCGCGGCAGCACCGCGACGCGCTGATGAACGACATCTGCTTCATTGCCGACGTCGCC
GTGCTGCCGCGCTGGCTGAAGGTCCGTGAAGCGATCGATTTCGTCGCCGGTGTCCATCCG
CGCTTCGACCGTGCCCGCTGCGAGCGTTTCCTGGCCAACACCAAGCTGCAGCCGAAGCAG
CGCGTGCGCGAACTGTCCAAGGGCATGATCGTGCAGCTGCACCTGGCGCTGGTGATGGCC
ATCGATGCGCGCATCCTGGTGCTGGACGAGCCCACCCTGGGCCTGGACATCCTGTACCGC
AAGGAGTTCTACCAGCGCCTGCTGGAAGATTATTTCGACGAACAGAAGACCATCATCGTC
ACCACCCACCAGGTGGAGGAGATCGAGCACATCCTCAGCGACGTCATGTTCATCCGTGAT
GGTCGCATCGTGCTCGATGCAGAAATGGACGATGTCGGCCAGCGCTACACCGAGCTTCTG
GTCAACGCCGACCAGCTGGAGACCGCGCGTGCGCTGAAGCCGATCGACGAGCGCAGCCTG
ACGTTCGGCAAGACCGTAATGCTGTTCGACGGTGTGCCGCGCACCCAGCTCTCCACCCTT
GGCGAGACCCGCAGCCCGGGCCTGGCCGATCTGTTCGTCGCCATCATGAAGGGGACCTAC
GCATGACTGCCGTCAACCACCCCGTCAGCCCGATGGGCACCCTGCGCTGGCTGCTCAAGC
GCGAGTACTGGGAGAACCGTGGCGGTTTCCTGTATGCGCCGCTGATCGCCGGCCTGATCT
CGCTGGTGATGAGCACCGTCGGCATCGCCTTCGGCCTGTTTGCACTGAACCGTGCAGCAC
GCAACGGCGCACTGCATGTCGACGGCGAGAGCGTGAACATCAACGGCCTGGACCTGGCCC
TGCTGACCCGCGACATCAGCGCCAAGGACCTGGCCGACCTCGGCAACGGCCTCGACCTGA
CCCTGGTGCTCAGCTCGGCCTGGCCGTTCCTGGTGCTGGCCTTCGTGGTGTTCTTCTACT
GCCTGGGCGCCCTGTACGACGACCGTCGCGACCGCAGCATCCTGTTCTGGAAGTCGCTGC
CGCTGTCGGACACCCAGACCGTGCTGTCCAAGGTGATCAGCGCACTGGTCGTGGCCCCGC
TGATCGCGGTGATCGCCGGCATCATCACCATGTTCGGCTTCATGCTGGTGATCAGCATCG
TCGCGCTGATGCACGGTGGCAGCCCGATGACCCTGATCTGGGGCCCGGCCAGCCCGTTGA
CCCTGGCCGCCGGTCACCTGGCCTGGATTCCGGTCTACGCCCTGTGGGCCCTGCCCACCG
CCGGCTGGCTGCTGCTGTGCTCGGCCTGGGCCCGCACCAAACCGTTCCTGTGGGCGGTGA
TGCTGCCGCTGTTCGCCGGCGTCATTGTCAGCACCACCAAGGTGATGCCGTTGATCGGCC
TGACCACCGGCTGGTTCTGGCAGAACATCGTTGGCCGCCTGCTGCTGGGTGGCGTGCCGG
GCACCGACCTGGTGTATCGCCTCAGCGCCGAGGAAGGCACGCGTCGCGATCTCGAATCGG
TGGTCAGCCTGATGTCCCCGGCCTCGCAGCTGAAGTCGCTGGCGATGCCGGAACTATGGA
TCGGTGCCGCCGTCGGTGTCGTGTTCATCGTCCTCGCCATCCGCCTGCGCAAGCGCGCCG
GCGAGATCTGATTCCATCCACCCGGAGGCACCACCCATGCGTTCCCTGCTCGCCTGTTCT
GCGTTGTTGCTGTTGCCTCTGTCGGCGCTGGCCGCCGATGCTCCGAACTGCAAGTTCACC
GCCGCCCGCACGCTGAAGCTGGATGTGGCCGGCGCCAAGGCGGTGGTGCTGGAGGTGAAC
CAGCATGACCTGAAGGTCGTCGCCAGCAAGGGCGGTGGCCAGCTCGATGGCCGCGCCTGC
GCCTCCAGCCAGGAATGGCTGGACCAGCTGGTACTGGAGCAGCGCAGGGAAGGCGACAAG
CTGGTCGTCAGCCTGCGCCGCGACGGCCGCCACAGCGGCATCAGCCTGGGCAACAGCTAT
GCCTGGCTGGACATCCGCGGCAGCGTGCCCGACAACCTGCCCCTGCAGCTCAAGGTCGGC
TCCGGCGATGCCAGCGTGGACAACGCCCAATCGCTGAGCGTGGACGTCGGCTCGGGCGAC
GCGATCGTTCGCGGCACCCGCGGCAGCATCCACGCAGCGGTGGGTTCGGGTGACCTGGAC
ATCGACGGTGGCGGCTCGCTGAACCTGCTGTCGCTCGGCTCCGGCGACGTCAAGGCGCGC
AACATCGGCGGCGATGCGGTCACCGGCACCGTCGGCTCCGGTGACCTGAAGATCAGCGAT
GTCCGCGGCAACGCCCGGCTGGACACGGTCGGTTCCGGCGACATCGGGTTCAAGCGCGTG
CAAGGCAACGTCGAGGTCGGCGTGGTCGGCTCGGGCGATGTCGACCTGTCCGACATCGGC
GGCAACGTGCACGTGCGCAGCCATGGTTCGGGTGACATCCAGGTCGACGGCGTGCGCGGC
AGCCTGACCGTCGACCACAGCGGCAGCGGCGATGTCGGCCACCGCAACGTCGGCGGCACG
GTCACCCTGCCCCGCAACAAGTAACCGCCACCGGACCAATTCGAGGGAGTTGCCATGAAC
CTGCTGCGCCTGCTGCCTGCCACCCTGCTGTGCCTGCCGCTGATCGCCTGCGGCGGCACT
TCTTCCACGCCCGACAAGACCGTCGGCAAAAGCGTCGCCGAAGCCACCAGCGGCGTCGGC
CAGACGGTCAAGGAGGCCATGGTTGATGCCCGGAAGGACATTACCCAGGGCAACATCAAC
ATCTCCGCCGACAAGCAGCCGCGTGCGGAGATCACGCCGGATGGCCACCTGCTGATCGAC
GGCAAGGACGTGCCGGCCAACGAGGCCCAGCGCCAGCGGTTGCTGGAGTACCGCGGCCAC
GTCGTCGCCATTGCGATGGACGGCATGGATGTCGGCTTGGCCGGCGCCAAGCTCGGCGCC
AGCGCTGCCGGGGAGGCACTGAAGGGCATCTTCAGCGGCGACAGCGAAGGCATCGAGAAG
CGGATCAATGCCGAGGCGGAGAAGATCGAAGCCCAGGCCAAGCGCATCTGCAACCGCTTG
CCGGCGATGCTGGCCAGCCAGCAGGCACTGGCGCGCGAGCTGCCGGCGTTCAAGCCCTAC
GCAACGATGGACCAGAGTGACGTCGACGACTGCGGTAAGGACACCGTGGTCCAACGCTAG
GCCTGTGACAGATCAGCGCACCCGGCCGGCAGCGGCGCCCCGCTGCCGGCCGTCGTGCGC
CGGCCGGCTTACAATGGCGGCCCCGGAGGCCCCCGAACCGAATGCCATGAAGAAGTTGTT
CCTGCTGCTGGCCGCCCTGCTCTGCCTGGGCCTGGTCGGCTGTGACAAGGATTACCGCAA
CCACCGTGCCGAGCGCGGCAAGCCAAAGATCTCCGTCAGCGAAGGCATGGTCACTGTGCG
TCGCCCGCCGGCGCCGAACATCATCATCCTCGGCGATGGTTCGATGAAGGTGGACGAGAT
CCAGATTCCGCTGGACGAGGCACAGAAGCAGATGCTGCAGACCATGTTCGGCAAGCTGCA
GGTGCTGCGCCAGAACACCCTGGTCGCCGCCCCGGCCGATCCCAACATGCAGCCGGTGAA
GATCCAGCCGCCGGAAGGCATGGAAGTGATCCCGGCCGACCTGGTCCAGCGCATCCCCGA
GTTCAAGGACTACACCGACACCTTCGGCAACATCGTCGCCGACCGTCGCTGAAAAAACGC
CGCCCCTGGGCGGCGTTTCCTCTTGTAGAACCGAGCCCATGCTCGGCCCAGGTCCAGGAA
GCAGCCGAGCATGGGCTCGGCCCTACGACCGGCAGATCAACCGCCGCCGCCACCGCCCCC
CGCGTGGATGCCACCGGCAGTCAGTGCGGCCGGGTCCAGCAGGCGGCGCAGCTCGGCTTC
ATCCAGGCCGCTGTCCTCCAGCGCGACATCCAGCACCGGACGCTGCTCCTTGTAGGCACG
CTTGGCAATCGCCGCCGCCTTCTCGTAGCCGATGATCGGGTTCAGCGCGGTGACCAGGAT
CGGGTTGCGCGCCAATGCTTCGGCAACGCGATCCTCACGCACCTTCAGCCCGGCAATCGC
GCTGTCGGCCAGCAGGCGAGACACATTGGCCAGCAGGCCAATGCCATCCAGCAGGTTCAC
CGCGATCAGCGGCAGGGTGACATTGAGCTGGAAGTTGCCGGTCTGCCCGGCCACGGTGAT
CGCGGTGTGGTGGCCGATCACCTGCGCGCAGGCCATCACCGTCGCTTCCGGAATCACCGG
GTTGACCTTGCCCGGCATGATCGAGCTGCCCGGCTGCAGCGCCGGCAGTTCGATCTCGCC
CAGCCCGGCCAGCGGACCGGCGTTCATCCAGCGAAGATCGTTGGCGATCTTGATCAGCGC
CACCGCCAGTGCATTGAGCTGGCCCGACAGTTCCACCGCGTCATCCTGCGCGGCCAGGCC
CTCGAACTTGTTCTCGGCGCTGTCGAACTTGAACCCGGTCTGCTGCTTCAACGCCTTGGC
CACCTGCGCGCCGAAGCGCGGGTCGGCATTGATGCCGGTACCGATGGCGGTGCCGCCCAG
CGGCAGCCGGCGCACACGCTTGAGGCTGTCTTCGATGCGTTCCTGTGCCGAGGCCAGCTG
TGCCGACCATGCGCCGAACTCCTGCTCGAAGGTCAGCGGCATCGCATCCATCAGGTGCGT
GCGGCCGGTCTTGACCACCTTGCGCAGGCTGCGGCCCTTCTTGTCGAGGGTCTTGCGCAG
GTGCACCAGCGCCGGCAGCAGCTGCTCATGTGCCGCCAGTACCGCCGATACGCGCAACGC
GGTCGGGATCACGTCATTGGAGCTCTGCCCCTGGTTGACGTGGTCATTGGGGTGCACCGC
GGTCTTGCCCGCCTTGCCGGCACGGTTGGCCAGGGTGGCGATGACCTCGTTGGCATTCAT
GTTCGAGGACGTGCCAGAACCGGTCTGGTAGACGTCGATCGGGAACTGCGCGTCCCAGGT
GCCGGCGGCCACTTCGGCGGCAGCGGTCTGGATGGCCTTGGCCACGTTCTTGGGCAGATG
GCCCAGCTCGGCGTTGACGCCAGCGGCAGCGCCCTTGACCAGGCCCAGGGCACGGATGAA
ACCGCGCGGCATGCGCTGGCCCGACACCGGGAAATTCTGCACGGCACGCTGGGTCTGCGC
GCCCCACAGGGCGTCGGCAGGCACCTGCAGTTCGCCCATGCTGTCGTGTTCGATTCTGAA
ACCCTTGCTTGCAGCTCTGCTCATTGCATCAACTCCGCACTACTTCAGTTGGGGAAAGGG
AAGCGGCGGCTGGCAGGGTGTCGCTTCCCGGGCTGGCGGCTGCGCCAACGATACTCCCTT
GCCCGCAGCGTGGGATGACGAGGACGGGCCAGATCGTTCCGTCCGCAGGGCCGTGTTGTA
GAGCCGAGCCCATGCTCGGCTGCCCGCGGGGCGCCGGATTTTCCGAAGCAGCCGAGCGTG
GGCTCGGCTCTACAGGGCACGCCCCGCCGGCACGTCGTAGAATATCGGCCCCGCCGCTCG
TCCCAGCCCTGCCGACATGTCCGATTCCGCCCTGCTCGCCCTGTCCCCGCTCGATGGCCG
CTATGCCGGCAAGGTCGACGCCCTGCGCCCGATCTTCTCCGAGTACGGCCTGATCAAGGC
CCGCATCACGGTCGAGGTGGAATGGCTGCTGGCCCTGGCCGCCGAGCCGGGCATCGTCGA
ACTGGCCCCGTTCTCCGACGCTGCCATCGCCCGCCTGCGCGGGCTGGCCGCCAGCTTCAG
CCCGGCCCAGGCCGCGCGCGTGAAGGAGATCGAGCGCACCACCAACCATGACGTCAAGGC
GGTGGAGTACTTCATCAAGGAACAGCTGAAGGACGACGCCGAGCTGGCGCCGGCGCTGGA
ATTCGTGCATTTCGCCTGCACCAGCGAAGACATCAACAACCTCAGCTACGGCCTGATGCT
GGAACAGGCGCGCCGCGAGGTGCTGTTGCCGACCCTGGACGGCATCGCCAGCACCCTGCG
CACCCTGGCCCACGCCGAGGCTGGCCAGCCGATGCTGTCGCGCACCCACGGCCAGACCGC
CTCGCCGACCACCCTGGGCAAGGAACTGGCCAACGTGGTCGCGCGCCTGGAGCGCCAGCG
CCGGCAGATTGCCGCGGTCGAACTGACCGGCAAGATCAACGGCGCGGTGGGCAACTACAA
CGCCCACATCGCCAGCTACCCGGACGTGGACTGGCCAGCCTTCGCCGAGCGCTTCGTGAC
CGGCCTGGGCCTGGTGTTCAACCCGTACACCACGCAGATCGAGCCGCACGACAACATCGC
CGAGATCGGTGATGCCGCACGCCGCGCCAACATCATCCTGATCGACCTGGCCCGTGACAT
CTGGGGCTACGTTTCGCTGGGCTACTTCAAGCAGCGCCTGAAGGAAGGCGAAGTTGGTTC
GTCGACGATGCCGCACAAGGTCAACCCGATCGATTTCGAGAATGCGGAAGGCAACTTCGG
CATCGCCAACGCGCTGTTCGAGCACTTCAGCGCGAAGCTGCCGATCAGCCGCTGGCAGCG
TGACCTGACCGATTCCACCGTGCTGCGTGCGCTGGGCACCGCGTTCGGCCACAGCCAGGT
GGCACTGGATTCGCTGGCCAAGGGCCTGGGCAAGCTGGAAGTGAACCCGCAGCGCCTGGA
TGCCGATCTGGACGCAGCCTGGGAAGTGCTGGCCGAGGCCGTGCAGACGGTGATGCGCCG
CCACGGCCTGCCGAACCCGTACGAGCAGCTGAAGGCGCTGACCCGCGGCCAGGGCATCAC
CGCCGAGTCGATGCGTGCGTTCGTGCAGGGGCTGGAGCTGCCGACGGATGCGAAGCAGCG
CCTGCTGGAGATGACCCCGGGCAGCTACACCGGCCTGGCTGAGTCGCTGGCGAAGAAGAT
TTAAGGGGATTCCTTTGCGGCGGCGGCCGCGGGCGCTGCCTGCGGCAGGCAACGGCAACG
GCAACGGCAATAGCAACGTCAAGAGCGGCTCTGGATTGCTGCTAGCTGGGTGGGGGGGGG
GGGGGGGGCGGGGGCCCCCGCGGACCCAACACCAGGGGGGCGCGGGGGGCCACGCCGGGC
GCCCCCGGGGCCCCCCCGGTGGGGCGCGGCCCGCCCCCCCCCCCCCCCCCCCCCCGCCCC
CCCCCCCCCCCCCCCCCCCCCCCCCCCCCCCCCCCCCCCCCCCCCCCCCCCCCCCCCCCC
CCCCCCCCCCCCCCCCCCCCCCCCCCCCCCCCCCCCCCCCCCCCCCC
>contig00023 len=26515 cov=31.7 corr=0 origname=NODE_23_length_26515_cov_31.714399_pilon sw=shovill-spades/1.0.4 date=20230425
CACAAAATGTGTTGTTTTTTTTAGTTTTTATTTTTTATATATTTTGGGGGGTTTTTTTTT
TTTTTTTCTTTAAATTCTCCCCCCCCCCCCCACGCCGTTCCGACAGTTCGCGGAACACTG
TCGAAGGCGGGGTGGGTCCGGTTGCGGGAGTGTCCGCGGCATGGATGCCGCGGCCAAGCC
CCCAGGGACGGGTTTACGGCGTCTCCCGCAACCGGACCCACCCCGCCTACCCACGGATAG
CCAGCTTTTGCCGTTGACGTTGATTCGGCAGGTGCAGGGCTGCAAGCCCTGCCGCCCCCC
CCCCCCTACCTGCGCGGCGCAAGCTGCTCGAGCATTTCCCAGGACTTCAGCCCGCGCGCG
CCCAGGTGATGGGCCAGCACCCGCCGCATCGGCAGGCGCAGGCTGGCCAGATCGGCGGCA
TCCGGTTCTTCGTCGGCCGCAAGGGCCAGCAGCGCCGAGCCAGTGGCCGCCGCCCGGCGC
TCCCCGCCACGCTCGCTCAGCAGGCGCTGCGCCCCTTCCTGCGGGTCCAGCTCGTAGCGC
GCAGCCGGGTCGATCGGCTGGCCATCACTGGCACTGTCCAGCTCGAAACCCAGGCCCAGC
GCGGACAGCAGTTCGCGCTCGAAACGGCGCAGGGTCCAGGCCAGGCCGGCACCGACCGCC
AGCCGCGCGCGTGCCTCACCGTAGGCAAGGTACAGCTCCGGCAGCGGGTCCTGGCGCGGG
GCCAGGCGCAGGGTCAGTTCACTCAGGTAGAAGCCGGCCAACATCGCCTGGCCGACCAGG
CGTGGTGCGGCATCCAGCGCCTCGGCACCCCGCAGCTGGGCCAGTTCACCCCGCTGCTGG
GCACTGAAGCGGATCCACTGCAACGGCTGCAGGGCGGCGCGCAGCACCTGGCCCTTGGCG
GTGGACACGCCACGCGCCAGCAGGCCGATACGGCCATGCTGCGCGCTCAACACTTCGACC
AGCAGGCTGGTCTCGCGGTAGGCCCGTGCGTGCAGCACGAAGCCGGTGTCGTCCTCGATC
ATCATCGAAGCGACCGTCGCGGCTTATTCGTAGCCGAAGGCCTTCAGCGCGGCCTCGTCG
TCGGACCAGCCTTCACGCACGCGCACCCAGGTTTCCAGGAACACCTTGGCCCCGAACAGA
CGCTCCATCTGCAGGCGGGACTTGGCGCCGATCTCCTTCAGGCGGGCGCCGCCCTTGCCG
ATCACGATGGCCTTCTGGCCCTCGCGCTCGACCCAGATCACCGCACCGATGCGCAGCAGG
TTGCCATCCTCGGTGAAGCGCTCGATCTCGACGGTGGTTGCGTACGGCAGTTCCTCGCCG
AGCTGGCGCATCAACTGCTCGCGCACCAGTTCACCGGCCAGGAAACGCTGGCTGCGATCG
GTGATCTCGTCCTCGCCGAACATCGGCGGGGCTTCCGGCAGCAGCTTCAGCACGTCGCGC
ACCAGCGCTTCCAGGCCGTTGCGCTTCTGCGCCGAGATCGGGTGCACGGCGGCGAAATCA
CGACCTTCGGTCACCTGCTGCAGGAACGGCAGCAGCGCGCCCTTTTCCTTCAGGCGATCG
ATCTTGTTGACCACCAGCACCACCGGGATGCCGGCGTCGCGCAGCACGTTGAACGCCAGG
CTGTCCTCTTCATCCCAGCGACCGGCTTCGATCACCAGCAGCCCTGCATCGACGCCTTCC
AGCGAGCCACGCGCGGCGCGGTTCATCACCCGGTTCATCGCCCGCTTCTGCACCTTGTGC
AGGCCGGGGGTGTCGACCAGGACCAGCTGGCCTTCCGGATAGGTGGCGATGCCCAGCAGG
CGATGGCGCGTGGTCTGCGGACGGTTGGAGACGATGCTGACCTTGGCGCCGACCAGGGCA
TTGGTCAGGGTCGACTTGCCCACGTTCGGGCGGCCGATGACGGCCACGCTGCCGCAATGA
TGGGGAGTTTGTTCGCTCACTTGGAATCCAGTTGTTCTAGGACGGCCGCAGCCGCCTGTT
GTTCGGCAAGCCGCCGCGAGGCGCCTTCGCCCTCGGTGCTGGCGGCCGGGTCGGCTACGT
TGCAGCGTACCCGGAAGTGCTTGGCGTGGTCGTCACCGGATTCTGACACCAGTTCATACT
GCGGCAACGCCTTCTGTCGGGCCTGCAGCCATTCCTGCAGGCGGGTCTTGGGGTCCTTCT
CGGGCCGGCCGGAGGCCGGCAGTGCCTCGATCGAAGCGCTGAACCAGGGCAGTACCACCG
CCCGGCAGGCCTCGAAGCCGGCATCCAGGTAGATCGCAGCCACCACGGCTTCCACCGCGT
CGGCCAGGATCGAATCACGACGGTGGCCGCCGGACTTCATTTCGCCCGGACCCAGGATCA
GTCGATCGCCCAGTTCCAGGGTGCGCCCGATCACCGCCAGCGCGCCTTCACGCACCAGCT
CGGCGCGGGCACGGGTCATCGCGCCTTCGTCAGCCTTGGGCCAGCGCTGGTACAACGCCT
CGGCCGCCATCATGTTGACGATGCTGTCGCCCAGGAACTCCAGGCGCTCGTTGTGTGGCG
CACCGGCACTGCGATGCGTCAGCGCCTGCTTCAGCAGCGCCGGGTCGCGGAAGGGATGAC
CGATCAGGTCACCACGTTGGAAAGGTTTATTCGGCACCGCTTCGGGTCAGGTCCTGGGAT
GAATCGAATTTGCCAACCACGTCCAGGTTGCCGACCAGCGGACGGCGCACTTCGTAGTTG
ACCTTGAGGGTCCAGCCATTGTCGCGGCGGTCGAACTTCACGTTGGCCGGCTTCACGTTT
TCCGAGTAGTTGATGTACAGCCGCTTGAAGAACAGATCCTGGATCCGGGCCGGTTCCATG
CTGCCCACACCCGGCTCGTTGGCCAGGCTCTTCATCGCCGAGCGCACCGCGTAATACTCC
TGGTACATCGGGAACAGCTTCATGCCGATGTAAAGGAAGAAACCGACCACGATCAGGACC
GCCAGGAACGAGGTCAGGGTCATGCCACGCTGCGTGTTCATCGTCTTCATTGCGTTCTCC
CCAGATACGCGTTGGATGTGAAAATACTCGGTTGATGCCCGATCAGTTGATGCTCGAGCC
GATCCGCGACGGCTCGAAGCCATCCTTGCAGAACCAGCCCTGGCAGTTCAGCCAGATCAG
GAAGGCCTTGCCGCGCAGGTTTTCCTCCGGCAGCAGGCCCCAGAAACGGCCATCGTCGCT
GTTGTCACGGTTGTCGCCCATCACCAGGTACTTGCCGGCCGGCACGGTCCACTGGCCCTG
GCCACGCGGATAGTCGGTCTCCAGCACGGTGTGGGTACGACCCGGCAGGTGTTCGACCAG
CAGGTTGGCACCCTCGCCCTGGCCCTTGTGGCCTGCATAGATGCCCTTGTTGTCGTACTT
CAGCGGTTCGCCGTTGAGGATCACGCCGTCGCCTTCGAAGACCACGGTGTCGCCCGGCAC
GCCGATGACGCGCTTGATGAAGTTCTCACCCTTGGCCGGATCGTTGTCGCTGTGGCCGGG
GAAGTGGAACACCACCACGTCGCCGCGCGACGGCTCGCCAAACGGCACGATCTTGGTGTT
GCTGATCGGCAGGCGCAGGCCGTAGGAGAACTTGTTGACCAGGATGAAGTCGCCGATCAG
CAGGTTCGGCATCATCGAGCTGGACGGGATCTTGTACGGCTCGGCGATGAAACTGCGCAC
GATCAGCACGATCGCCAGCACCGGGAAGAACGCACGCGAGTAATCCACCAGCACCGGCTC
GGAGTCGAGCAGGCCCGCGCGCTGGGCGCGACGCTTGGCGAGGTACAGCTTGTCCGCGAG
CAGGATCAGGCCCGAGGCCAGGGTCAGCACGACCAGGAGGATCTCAAACAGTTTCATTCA
GGGTCCTTTGCAACGTCACCAGACGACCGGCCCCGCAGGGCCGGTGCGGGCCTTACTTGT
TGTCCATCTGCAGGACGGCCAGGAACGCTTCCTGCGGAATCTCCACGCGTCCGACCTGCT
TCATGCGCTTCTTGCCTTCCTTCTGCTTTTCCAGAAGCTTCTTCTTGCGCGAAACGTCGC
CACCATAGCACTTGGCCAGCACGTTCTTGCGCATGGCCTTGACCGTGGTGCGGGCGATGA
TCTGCGAGCCGACGGCGGCCTGGATGGCCACGTCGAACATCTGGCGCGGGATCAGGTCCT
TCATCTTCTCGCACAGCTCGCGGCCACGTCGGTCAGCGTGGCTGCGGTGCACGATCAACG
ACAGCGCATCGACCTTGTCACCATTGATCAGCACGTCCACGCGCACGAACGGGCCTGCGT
CGAAGCGCACGAAGTGGTAATCGAGCGAGGCATAGCCGCGGCTGACCGACTTCAGCTTGT
CGAAGAAGTCCAGCACCACCTCGGCCATCGGCAGCTCGTAGCTGATCTGCACCTGGCTGC
CCAGGTAGTTGATGCCGATCTGGCTGCCGCGCTTTTCTTCGCACAGCTTGATGATGTTGC
CGATGTACTCCTCGGGGGTGAGCACGTTGGCGCGGATGATCGGTTCGCGGATTTCCTCGA
CCTGGTTCACCGCCGGCAGCTTGGCCGGGTTGTCCATGTTGATGATCGAGCCATCGGTCT
TCAGGACCTCATACACCACCGTCGGCGCGGTGCTGATCAGGTCCAGGTTGTATTCGCGCT
CCAGGCGCTCCTGCACGATTTCCATGTGCAGCATGCCCAGGAAGCCGCAGCGGAAGCCGA
AGCCCATCGCTTCGGAGCTTTCCGGCTCGAAACGCAGCGCGGCATCGTTCAGGCGCAGCT
TGTCCAGCGCTTCGCGCAGGTCCGGGTAGTCTTCGGCATCGACCGGGAACAGGCCGGCGA
ACACGCGCGGCTGCATTTCCTGGAAGCCCGGCAGCGGCTTCGGCGCCGGATCGCCGGCCA
GGGTGAGGGTGTCGCCGACCGGCGCGCCATGCACGTCCTTGATGCTGGCGGTGACCCAGC
CCACTTCACCGGCACGCAGCGCCGGCAGCACCTTGCGCTTCGGCGTGAACACGCCGACGT
TGTCGACCTGGTGGTTGCGGCCGGTCGACATCACCTGCAGCTTGTCACCGGCCTTGATCT
CGCCCTGCATCACGCGCACCAGCGACACCACGCCGAGGTAGTTGTCGAACCACGAGTCGA
TGATCAGCGCCTGCAGCTTGTCGGTGTCGCGCGGCGCCGGCGGCGGAATGCGGTGCACGA
TCGCTTCCAGCACGTCCTGCACGTTGAGGCCGGTCTTGGCACTGACCGGCACGGCGTCGG
AGGCATCGATGCCGATCACGGCCTCGATCTCGGCCTTGGCGCGCTCGATGTCGGCGGTGG
GCAGGTCGATCTTGTTGATCACCGGCACCACTTCCAGGCCCTGCTCCACGGCGGTGTAGC
AGTTGGCCACCGACTGGGCTTCCACGCCCTGCGCCGCATCGACCACCAGCAGCGCGCCTT
CGCAGGCGGCCAGCGAGCGGCTGACTTCATAGGAGAAGTCGACGTGGCCGGGGGTGTCGA
TGAAGTTCAGGTGGTAGGTCTGCCCGTCCTTGGCCAGGTACGGCAGTGACACCGACTGCG
CCTTGATCGTGATGCCACGCTCGCGCTCGATCGGATTGGAATCGAGCACCTGCGCTTCCA
TCTCGCGGGCCTGCAGGCCACCGCAGAGCTGGATGATGCGGTCGGCCAGCGTGGACTTGC
CGTGGTCGACATGGGCGATGATGGAGAAGTTGCGGATGTTCCGCATCGAATCAGAAGACA
TAGGTGGCGGCGGCGCGCGGCGTCGTCAGGGTAACGGTCGATTATCGCACGCCCAGCGCC
CGGCCGCTAAAACCGGCTGCCGGGCACCGGCCCGGAACGACCGAAGCCCCGCCGGGGCGG
GGCTTCGGGGGAGGCCCAGGGGCCGCCGGAGCGGCCCCGGCAGGCCCTACTGGCCGGCCT
TGACCGCCACGAAGGCGCTGTTGCCGTTGGCCGTGCGGACCAGCAGCATGACCACGTCGT
CCTTCTTGAAGCTGGACAGCGCCCGGTTCAGGGCATCCACACTGCCGACCGCGACGCGGC
CGACCTGCAGGATCACCATGCCCGGCGACAGGCCGGCATCACGCGCCGCCTGGCCCTTGA
CCCCGGTGATGCGCACGCCTTCGTTGCCGTTGAGCCCGAACTGCTTGCGCTGAGCCGCGC
TCAGGTCGCTCACGTCCAGCCCCAGCAGGGCATTGGCCCCGGTCTGCGGCGCCGCCTCGG
CACCGCCGGCCGACGGCCCGCGGGCACTGGCCTGCCCGTCTTCACTCAGGGCGGTCAACG
TGGCACTGAGGTCATGCGGCTTGCCGTCGCGGTACACCACCAGGTTCACCTTGCTGCCCG
GCGCCATCGCACCGATCAGCGGCGGCAGGTCGGACCAGCTGTTGACCGGGCTGCCGTTGA
CCGAGCGGATGACGTCGCCCACCTGCACGCCGGCCTTGGCGGCCGCACTGCCGGCCACGA
TCTGGTTGACCAGGGCGCCACGACTGTCCGGCAGGCCCAGGCCCTGCGCCTTCAGCGAAT
CGATCGGCTCCACGACCGCGCCGAGCTGGCCGCGGGTGACCTTGCCGCTCTTCTTGATCT
GCTCGACCGCGCTCATCGCCAGGTCGATCGGGATCGCGAAGCTGATGCCCATGTAGCCGC
CGGACGCGGAGAAGATCTGCGAGTTGATGCCGACCACTTCGCCGCGGGTGTTCAGAAGAG
GGCCACCGGAATTGCCCTGGTTGATCGCCACGTCGGTCTGGATGAACGGCACATAGCGCT
GGTCGGGGCCGCCCGTACTGCGGCCGACGGCGCTGACCACGCCGGCGGTGACAGAATGGT
CGAGGCCGAACGGCGAGCCGATCGCGACAACCCACTGCCCCGGCTTCAGGCTGTTGGAGT
CACCCACGCGCACGGTTGGCAGGTTCTTCCCGTCGATCTTCAGCAGGGCGACGTCGTACT
GCTGGTCGCTGCCCACCACCTTGGCGGTGAACTCACGGCTGTCGCCCAGCTTGACCTTCA
CGTCACTGGCGTCGGCCACCACGTGGTAATTGGTCAGCACATAGCCATCGGGCGAGATGA
TGAAGCCCGAGCCCATGCCACGGCCCTTGATGCTGGGGCCACCGTCTGGCCCACCCGGCC
CCTGCCCCGGCATCGGGAAGTCGGGACCAAAGAAGCGGCGGAAGAACTCCGGCATGTCAT
CGTCGCCCATCGGGCCGCGCGCGGCCTGGCGGTTGTTGCGGACGATGGTGGTATCGACGT
TGACCACGCCCGGGCCGACCTGTTCGACCAGGTTGGTGAAGTCGGGCAGGCCACTGACCA
GCGGCTGCGCCGGTGCCCGCGCGGCCGCGGCTGGCGCGGGCTGGGTCTGCGCGACGGGCG
CCGGCGCCTGTGCGCAGGCCACCAGGGGAAGGGTCAGGGCCAGCAGGCCAATGGCCTGCG
TGCGGAGTCGGGGAGTCATCGGACGGCAACCTCCGGGTCGGGTGGAAAGAGGAATACGGG
CCCCGCCGACGGCGGGGCGTGAAGGCGCCCGGCTCAGTCGCGCGGGCGCGGCGGCACCGG
CAGGTCATCCTGCAGGCGCGGCTCGAACGGATAGAACGCGGCACTACCGGCGTGGGCCGG
GAAGCTGGCATTGAGCGCGCCGCCAGCGGCGGGCGCCAGGCTGGAGCGCGGCCATGGCCG
GGCCTGCAGTCCGCTGACCTCGCCGAACGGCAGGTTGCGGTTGGCGTTGGCCGGCACGGT
CGGGGTCAACGGTGCCTGCACGGCGGCGATGGCGCGCTGCGAAGTATCGTCGCGCTGGGC
GGCACGCGCGGCCTGCTGGCTGCGCGTAGCACTGGCACGGCGGGCGTCCTGGCGGCGGCC
CGCCGCGGCCATCGCTACGGCCGGCGCAGCAGCCACGGCCACTGCGGCCGTGTCCACCGA
AGCCTCGGTGACTGGGGTCGGCGCGGCCGGTGCCGGCGTCAGTTCCGCCTGGCTGGCGAT
CACCTGCGGCGCCTGCGGTTCACCCGGCGTCGCCTCCTTCAATTTCTCGCCGCCGATGAA
CAGGGCGACCGCGGCCACAGATGCGGCCAGCGCAGCACCGCCGCCCCAGGCGCGCCAGCC
ACTGCGACGCATCTGGCGACGCGGCTCGGCCTGCGGCGTCGGCTCTGCCGCAATGGCGGC
CGCAACGGCGGCACTGAAGCCGGCCGGTGCCAACGCCGGGGCCTGCCCGCGCATCACGTC
GCCCAGCAGCTGCCAGCGCTCCTGGCAGCCGGCCAGTTCGGGGTCGTGTTCCATCCGGCG
CAGCAGGAAGCGCGCTTCATCGGCACCCAGCTCGCCATCGACCAGGGCCGACAGCTGCTC
GCGATGGCGCTGGTCCAGGCGCTGCCCGGCGGGCGATTGATGGTTCTGCGATTCGTTGAA
CGGATTACTGGTCATACGCGGCTCTTCTCACGGGTGGCGCTGCCGATGTCCAACAGCGGC
CGGAGTTCGGTGTCGATCGCCTCGCGCGCCCGGAAGATCCGGGAACGCACGGTGCCGATC
GGGCACCCCATCTTCTGCGCGATATCCTCGTAGCTCAGGCCTTCCACCTCGCGCAGGGTG
ATCGCCGACCGGAGTTCCTCCGGCAGCGCGTTGACGGCCTTCATGACCGTCTGTTCCAGC
TCCTGGCGCATCAACTCGCGCTCGGGCGTGTCGGTGTCCCGCAGGCGGGTACCGCTGTCG
AACTGCTCGGCGTCACCGATGTCGATGTCATCGGTCGGCGGACGACGATTGTGTGAAGCC
AGGTAGTTTTTGGCGGTATTCACGGCGATTCGATGCAACCAGGTTGAGAACTGGGCATCG
CCACGGAAACTCCCGATCGCGCGGTAGGCACGGATGAAAGTGTCCTGGGCGACGTCCTGA
CATTCGCTCCAGTCGGCGATGTAGCGACCGACCAGGGCCACGACCCGATGCTGGTACTTG
CGCACCAGGACATCGAACGCGGCACTCTCGCCGTGCTGCACGCGCCGGACCAGCTCCAGA
TCCAGCTCCTGAGGTGTATCAACATCGGCCATGAGGGGCCGCACTCCTGTCAGCCCAACC
GACGTCGGGCAATGAGACTGCCAATCCCGGGAAAAGTTCAGTCGCCGATCACCTGGCGCC
GCACCAGCTTTTAACCACCATTCGGTTAGCGTCCCGGTCCACGGCCATGGATCCGGGGGC
GCCACTCCCCTGCTATTGGGATTTGACGCGGGGGAAACAACCTCTGGATCATAGCCGCTT
CTCCATACACAACCGGATGGAACGTCCATGCTCTCAGGCTTCGATGGTCTCCGCTTCAGC
CACTGGCACCCCGAGATCCGCGACGACGGCGTGGTGGTTCTCTCCCTGGATCGCCAGGAC
AGCAGCGTCAATGCGATGTCGCAGGACGTACTGCTGGAACTGGGCGACCTGCTTGAGCGC
ATTGCCCTGGACCCGCCCAAGGGCGTAGTCATCCAGTCGCTGAAGAAGGCCGGCTTCATT
GCCGGTGCCGACCTGAAGGAGTTCCAGGAATTCGACCGTCGCGGCACCGTCAACGACGCG
ATCCGGCGTGGCCAGGCCACCTACCAGAAGCTGGCCGAGCTGCCCTGCCCGACCGTGGCG
GCCATCCACGGCCACTGCCTGGGCGGTGGCACCGAGCTTGCCCTGGCCTGCCGCTATCGC
GTGGCCTCCAATGACAGCAGCACCCGCATCGGCCTGCCGGAAACCCAGCTGGGCATCTTC
CCGGGGTGGGGTGGCAGCGCCCGCCTGCCGCACCTGGTGGGCGCCCCGGCAGCGATGGAC
ATGATGCTGACCGGCCGCACCCTGTCGGCCTCGGCCGCGCGTGGCATCGGCCTGGTCGAC
AAGGTGGTGGCACCGGCGGTGGTGCTCGACACGGCCGTTGCACTGGCGCTGTCCGGCACC
ACCCGCCCGTTCAAGCAGCGCGCCACGGCCTGGGCCACCAACACCTGGCTGGCACGCACG
CTGCTGGCACCGCAGATGGTCAAGCAGGTCGCCCGCAAGGCGAAGAAGGACCAGTACCCG
GCGCCGTACGCACTGATCAGCACCTGGCAGCGCAGTGGCGGCAAGCCGATCCAGGCCCGC
CTGGACGCCGAGCGGCGTGCCGTGGTGAAGCTGGCCAGTACTCCGACCGCGCGCAACCTG
ATCCGTATCTTCTTCCTGACCGAACGCCTGAAGGGCCTCGGTGGCGGTGATTCCGGCATC
CGCCACGTGCACGTGGTCGGCGCCGGCGTGATGGGCGGCGACATCGCCGCGTGGGCCGCC
TACAAGGGCTTCGAAGTGACCCTGCAGGACCGCGAGCAGCGCTTCATCGACCCGGCCATG
GAACGCGCGCAGGCGCTGTTCGCCAAGAAGGTGCGCGACGAGAGCAAGCGCCCGGCCGTG
GCCACGCGCCTGCGTGCCGACCTGGAAGGCAACGGCGTGGCCGAGGCCGACCTGGTGATC
GAGGCAATCATCGAGAACCCCGAAGCCAAGCGTGCGCTGTACCAGACGCTTGAGCCGAAG
ATGAAGCAGGACGCCCTGCTGACCACCAACACCTCGTCGATTCCGCTGGTGGAACTGCGC
GACCACATCCAGCGCCCTGCGCAGTTCGCGGGCCTGCACTACTTCAACCCGGTAGCGCAG
ATGCCGTTGGTGGAGATCATCCATCACGACGGCATGGCGCCGGAGACCGAGCGCCGCCTG
GCCGCGTTCTGCAAGGCGCTGGGCAAGTTCCCGGTGCCGGTAGCCGGCAGCCCGGGCTTC
CTGGTCAACCGCGTGCTGTTCCCGTACATGCTGGAAGCGGCCACCGCGTATGCCGAGGGC
ATTCCGGGCCCGGTGATCGACAAGGCCGCGGTGAAGTTCGGCATGCCGATGGGCCCGATC
GAACTGATCGACACCGTCGGCCTGGACGTGGCCGCCGGCGTCGGCCGCGAACTGGCGCCG
TTCCTGGGCCTGCAGATCCCGGCCGCACTGCAGACGGTGGAACCTGACAAGCGCGGCAAG
AAGGATGGCCAGGGCATCTACACCTGGGAGAACGGCAAGCCGAAGAAGCCGGACGTGGCC
AGCGACTACCAGGCCCCGGCCGATCTGGAGGACCGCCTGATCCTGCCGCTGTTGAACGAG
GCGGTGGCCTGCCTGCACGAGGGCGTGGTGGCCGACGCGGACCTGCTGGATGCCGGCGTG
ATCTTCGGCACCGGTTTCGCACCGTTCCGCGGCGGTCCGATCCAGCACATCCGTGCGGTC
GGTGCCGATGCGATCGTCGAGCGGTTGAAGGCGCTGCAGCAGCGCCATGGCGACCGTTTC
GCGCCGCGTCCCGGCTGGGACAACCCCGTCCTGCGCGAACCGGTGGTCTGAGTTCATCGG
CCGGGCCTGCGGCCCGGCACCCGCAGAGGCAACCGCCGAAGCCAGAGCCGGAGCAACAGC
CGGCTCTGGCTTTTCTGTTAGGCGGGCGGGGCGGTGTGGGCTTGCAGGACACGCCGTAAA
CCCATCCATGGGGGCTCGATGGCGCCATCCATGGCGCCAACGGTCCTGCCTGCCCACACC
GCCCCACCCCTGACAGTTTCCCGGTAACGGTCGGTGAATCTCGATATCGGTGTGGATCAC
TACAAACTGATGGGTGTCGACCTTGCTCGTCACCAGGAGCGAAGCGACCGGCGTTTGATT
TTGATTTTCTTTTTTCTTCTCCGTGGCTGGACGCACACGGAAACTGTCAGAGGCCGGGCG
GGGTGGGTCCGCGGGGGTGTCCGCGGCATGGATGCCGCGGCCAAGCCTCCAGGGACGGAT
TCACGGCGTCCCCCGCGAACCCACCCCGCCCGGCCAAGCGCGGCTTTTGCTTTACGCAAC
CAACCCCACAGCCACGAGGGGCTGCGCCGTTGGCTGGAACACCCTGTTACCCATACGGGG
CATGTGCCCGTCACAGCTGCATGCGATGCTCACCACCTGATCCCTGCCAGCGAGAACGCC
CGCATGACCACCATCATCGCCCCGCGCGTGCACGACATCGGCGGCCTGGAAGTCCGTCGC
GCCGTCCCCACCCTGCAGGCGCGCAGCATCGGCTCGTTCGTGTTCGTCGACCAGATGGGC
CCGGCACTCATGCACCCCGGCACCGCCATCGACGTGCGCCCGCATCCGCATATCGGCCTG
GCCACCGTCACCTACCTGTGGTCGGGCGCGATCGGCCACCGCGACACGCTGGGTTCGGAT
CAGGTGATCCGTCCCGGTGACGTCAACTGGATGACCGCCGGCCGCGGTATCGCCCATTCC
GAGCGCACGCCGCAGCCGGACCGCGATCACGACAACCCGATCCACGGCATGCAGACCTGG
GTCGCGCTGCCGAAGTCGCATGAAGAGATCGAGCCGGCGTTCTACCACCATGCCGCTGCC
ACCCTGCCCGAGCAGCGTCGCAACGGCGCGTGGCTGCGGGTGATCGCCGGCCGTGCGTAC
GGCGAGGAATCGCCGGTGAAGGTGTTCGCCGACACCCTCAACGTGGCAATCGATCTCGAC
CCCGATGCGGAAATCGATATCGACGACGGCCACCGCGAGCGCGCGTTGTACATCCTCGAG
GGCGACGCGCAGCTGGATGGCGTGGATATTCCCGCGCAGCACCTGGTGATCCCCGAAGCC
GGTGCACGCGGCCGCCTGCGCGCGAAGACGCCGGTGAAGGCGATGCTGTTCGGTGGCGAG
CCGCTGGATGGCCCGCGCCACCTGTGGTGGAACTTCGTGTCGAGCTCGAAGGAGCGCATC
GAGCAGGCCAAGCACGACTGGGAAGCCGGCCGCTTCGGCACCATTCCGGGCGACGACAAG
GAATTCATCCCACTTCCGCAGTACTGAACATCGCGTGTTGCACACATCTGAAGGTGTATC
CCTGCACCCGGCGTTGACGCGACAGTCACCCGCTGATCATTGAAATGTGACATAAATCAC
ACTTTCGACCGTCAAAGGAGTGCAACACATGAGCATGGGTAAACGCTTGTCCGCCGAGTT
CCTCGGCACGTTCTGGCTGGTTCTGGGTGGCTGTGGCAGTGCGGTGCTGGCCGCCAAGTT
CGGTGGCGACGGCAATCCGCTGGGTATCGGTTTCCTCGGCGTGGCGCTGGCCTTCGGCCT
GACCGTGGTGACCGGCGCCTATGCGTTCGGCCATATCTCCGGCGCGCACTTCAACCCGGC
AGTCAGCGTCGGGCTGTGGGCCGGTGGTCGTTTCCCGACCAGGGATCTGGTGCCCTACAT
CATCGCCCAGGTTGCCGGCGGCCTGCTGGCCGGCTTCATCCTGCTGCAGATCGCCTCCGG
CGCCACTGGCTTCGCCATCGACGGCAGCCAGGCGGGTGCGTTCGCCAGCAATGGCTATGG
CGTGCTGTCGCCCGGCGGCTACAGCGTGGCAGCCGCCTTCCTGTGCGAAGTGGTGCTGAC
GGCGGTGTTCCTGATCGTGATCATGGGTTCCACCCACGGCAAGGCACCGGCCGGTTTCGC
CCCGCTGGCGATCGGCCTGTCGCTGACCCTGATCCACCTGATCAGCATTCCGGTCACCAA
CACCTCGGTGAACCCGGCCCGCTCCACCGCCGTGGCCTTCTTTGCCGGCAGCGGCGCAGT
CAGCCAGCTGTGGCTGTTCTGGGTCGCTCCCCTGCTGGGCGGCGCGATCGGCGGCCTGAT
CTACAAGTGGATCGGCAGCGACCGCTGATCCTCGCGACTCCCATTGCGGCCGACCCTCGG
CCGCAATGGTTACGTCTGCAACCGCGAATTGTGCGATTGCTCACGTTCCGTTAAGGTTGA
GTTGACCGTCCGTGCACATGCCGGATGGGGCGGCATCCGGGGATGGGATGCCACGGCCGC
CGGCCCTGCTGGCGGAGCCAAACAACTCATCACCTTGGGGGATGCATGAAGTTCGTGCCT
GTCATCTTGTCGAGCCTGCTGTTCGCTGCGGCCCAGGCCGCCGCGCAGGCGCCGTCCGAA
TGTCCTTCGCTGCCAGCCAGCAGTGGCCTGCAGTGGCAGCAGCAGGTGCAGGCCGATTTC
CTGGTCTGCCGCGCCAGCACCCCTGATGGCCGCGAAGTACTGAGCCTGATGCTCAGCGCG
CGTGACCCCGCCATTCCGCTGAGCCGCTCGCTGCGCCAGGAAAAAGGCAGCTTCGGCGGT
GAATCGCTGTACTGGTACCAGCCCGACCTGGGCGGCCAGCAACCGCCGGGTTACGCCGAA
CGGCGCATCAGCGTGGTCAAGATCGACAAAGGGCGTTACGCGCAGATTGCGCTGTATCCG
GACAGCGCGCAGGAGCTGAGCTCACTGCAGCAGCTGGCGCAGGGCATGAGCCTGACCCCT
TCGGCCGTGGCCGCCGGGCGCTGAAGGTGACGGGGATGACTGCCTGGCAGCATCCCCGCA
ATGCACCTCGATCGGCAGGCAGTGCCGGCCGCCGGCCGGCAAACCCTTCGGTCCTGATCA
AAAGCAGGTGCCGGCCGGCGGCCGGCACTACCTCAGAACCTGCCTTCCTGGAAATCGACG
AAGGCCTGCATCAGTTCCTGCCGCGTGTTCATCACGAACGGGCCGTGCCGCATCACCGGC
TCGCGCAACGGACGGCCGGCCACCAGGATCAGCCGCGCGCCTTCGCTGCCAGCCGAAACA
TGCAGCTGTTCGCCGCCGCCCAGCACCGCCAGCTCCTGGCGCGCAACATCACGGGCGGCG
TCCTGTTCACCCACCGTCAGTCCGCCTTCAAATACATAGGCAAAGGCGTTGTGGCCTTCC
GGCAGCGTGTAAGTCCAGGCCCGGTCGGGCGCCAACGTGATGTCGAGATACAGCGGCTCG
GTGGCCGGCTGCACGATCGGGCCGCGGGTGCCGTCGACCGAGCCGGCGATCACCTTCACT
TCCACGCCGGCTGCCGGCTGCACCACGGGAATGCGCTCGGGCGCGAACTCCTGGTACTTC
GGCTCGGTCATCTTCTCCTTCGCCGGCAGGTTCACCCACAGCTGGAATCCACGCATCTGC
CCGCTTTCCTGCTCGGGCATCTCCGAGTGCACCAGGCCGCGGCCAGCGGTCATCCACTGC
ACGCTGCCCGGGGTCAACAGGCCTTCGTTGCCATGGTTGTCGCGATGCCGCATGCGTCCG
TCGAGCATGTAGGTGACGGTCTCGAAACCGCGGTGCGGGTGTTCCGGGAAGCCGGCGATG
TAGTCCTCGGCCCGGTCGGTGCCGAATTCATCGAGCAGCAGGAACGGGTCCAGGTCCGGC
AGCGTCGGGCCGCCGATGACGCGGGTCAGGCGCACGCCGGCACCGTCGGAGGTGGGCATG
CCACGGATGGTGCGCAGCACGCGGACCGGTTCGGGAAGGCTCATGGCGACTCCTGTGGGA
TGGATGCCCCTGAAGATGGACGCCACATGGCCGTACGCCAATGGATGGCACCGCAACCAA
TTGTTCCATCCCTGATGTTGGCTGCACGTCAGCGCCACCGTCGTACGACCAAAGTACTAC
CGCCGATTCGTCCTGTGCCAATTGACCCTGTCGTGGGCAAGCAGGACTCTTTGACTGTCT
TTCCGGGAGAGAGCACCTCATGAAAGGGTTTTCCAAACTGGGCTGGGCGGCACTCGCCCT
GCTCGGCGCATTCTGTCTGGGCACCGTCGCCCTGCGCCGCGGCGAGCACATCAACGCACT
GTGGATCGTGGTGGCCGCGGTCTCGCTGTACCTGGTCGCCTACCGCTTCTACAGCCTGTT
CATCGCCAACAAGGTGATGCAGCTGGATCCGACCCGGGCCACCCCGGCGGTGATCAACAA
CGATGGCCTGGACTACGTGCCGACCAACAAGCACGTGCTGTTCGGCCACCACTTCGCCGC
CATTGCCGGCGCCGGCCCGCTGGTCGGCCCGGTGCTGGCCGCGCAGATGGGCTACCTGCC
CGGCCTGCTGTGGCTGGTGGTGGGCGTGGTGCTGGCCGGCGCAGTGCAGGACTTCATGGT
GCTGTTCCTGTCCAGCCGTCGCAACGGCCGCTCGCTGGGTGACCTGGTGCGCGAGGAGAT
GGGCCAGGTACCCGGCACCATCGCCCTGTTCGGTGCGTTCCTGATCATGATCATCATCCT
GGCGGTGCTGGCGATGGTGGTGGTCAAGGCGCTGGCCGAAAGCCCGTGGGGCATGTTCAC
GGTGATCGCGACGATGCCCATCGCGATCCTGATGGGCGTGTACATGCGCTACATCCGCCC
CGGCAGGATCGGCGAGATTTCGGTGGTTGGCCTGATCCTGCTGCTGGCCGCGATCTGGTA
CGGCGGCAAGGTCGCCGCCGACCCGGTGTGGGGGCCGGCGTTCACCTTCACCGGCACCCA
GATCACCTGGATGCTGATCGGCTACGGCTTCGTCGCCTCGGTGCTGCCGGTGTGGCTGCT
GCTGGCCCCGCGCGACTACCTGTCGACCTTCCTCAAGATCGGCACCATCATCGCGCTGGC
CATCGGCATCCTGGTGGTGATGCCGGAACTGAAGATGCCGGCGCTGACCCAGTTCGCCGC
CAGCGGTGATGGCCCGGTGTGGAAGGGCGGCATGTTCCCCTTCCTGTTCATCACCATCGC
CTGCGGTGCGGTCTCCGGTTTCCACGCACTGATCTCCTCCGGCACCACGCCCAAGCTGCT
GGCCAATGAAGCGCACATGCGCTACATCGGCTACGGCGGCATGCTGATGGAATCGTTCGT
GGCGGTGATGGCGCTGGTGGCGGCCTCGATCATCGATCCGGGCATCTACTTCGCGATGAA
CAGCCCGGCCGCCGTGATCGGTGCCGATGCAGCCTCGGCGGCGCACTACATCACCAACAC
CTGGGGCTTCACCATTACCCCCGAGCAGTTGACCGCGACCGCGGCCGCCATTGGTGAACC
GACCATCCTGCACCGCGCCGGTGGTGCACCGACGCTGGCGGTAGGCATCGCGCAGATCCT
GCACGAAGCGATTCCCAGTGGCAGCGACGCGATGATGGCGTTCTGGTACCACTTCGCGAT
CCTGTTCGAAGCCTTGTTCATCCTGACCGCGGTGGACGCCGGTACCCGCGCCGGGCGCTT
CATGCTGCAGGACCTGCTGGGCAACTTCGTGCCGGCCCTGAAGAAGACCGAGTCGTGGAC
CGCCAACATCATCGGTACCGCCGGCTGCGTGGCGCTGTGGGGCTACCTGCTCTACACCGG
CGTGGTCGATCCGTTCGGCGGCATCCAGACGCTGTGGCCGCTGTTCGGCATCTCCAACCA
GATGCTGGCTGGCATCGCGCTGATGCTGGGCACGGTGGTGCTGTTCAAGATGAAGCGTGA
CCGCTATGCGTGGGTCACTGCGGTACCGGCGGTGTGGCTGCTGATCTGCACCACCTACGC
CGGCTTCATCAAGATCTTCGACAGCAACCCGGCGCAGGGTTTCCTGGCGCAGGCACACAA
GTTCCAGGCCGCGCTCGCCAGCGATACGATCACTGCACCGGCCAAGTCGGTGGCGCAGAT
GAAGCAGATCGTGGTCAACGCCTACGTCAACACCGGCCTGACCGCGCTGTTCCTGCTGGT
GGTCGGCGCGGTGCTGGTGTATTCGATCAAGACCATCCTGGCGGCACGCCGCAACCCGCA
GCGCAGCGACCGCGAGACCCCGTACGTGGCGCTGAAGCCGCATGAAATGGTGGATCTGTG
ATGAGCACGCAACTGGTTCCCGCCGGCCAGTACCAGGCGCACCGCCGCATCTGGCGGCGC
CTGGTGCAGACCGCACGACTGTGCTGTGGCATTCCTGATTACGACAATTACGTCCGGCAC
ATGCTGGATAAGCACCCGGACCAGGAGCCGATGGACTACAAGACGTTCTTCCGCGAGCGC
CAGGAAGCGCGTTACGGCGGGCGCAACGGCGGGCGCTGCTGCTGAGGGCCAGGCCTGCCT
TTCAGCAGGCAAAAGAAAGCCGAGCGGGGGGTCGCCTAAACCGGGCCAGCGGGGGTCCGC
GGCCCCCGCCCCAACCCCGCAACAGGATCGTCCGGCCAGGACTCAGGCGCCGGCCATCCA
CTTCAGGATCAGGCCGGTGACATACGCCAGCCCGGTGCCGGTGGCATAGCCCACCGTACC
CAGCAGCACGCCCACCGGCGCCAGCGTCGGATGGAAGGCTGCGGCCACCACGGGGGCCGA
GGCGGCCGCGCCGATGTTGCCCTGCGAACCGATCGCGAAGAAGAACAGCGGCGCGCGCAG
CAGCTTGGCTACCCCCCACAGCACCAGCACGTGCGTGGCCATCCAGATCGCGCCAAGCAG
GAACAGCCACGGCCGATCCAGCAGCGACAGCAGGTTCATCTGCATGCCGATGCAGGCGAT
CAGGAAGTACAGGAACACCGTGCCCAGCCGCGAAGCGCCTGCGGCTTCCAGCCGGCGCGC
ACGGGTGAAGCTCAGGCCCAGGCCCATCGCCGTGGACAGCAGGATCACCCAGACGAACTG
GCTGTCGAGGCTGAACTGGCTGGCCCAGCTGACATTGGCCTTGAACCAGCCCGACAACGG
CGCGGCGATGGCATGGGCCAGGCCGACGCCACCCAATGCCACGCCAACGATCACCATCAG
GTCGGTCATGCTGGGAATGCGCGCGTTCTGTGCCTCGTAGGCGCTGATGCGTGCCTTCAT
CTCGTCGATGGCGCGGGTGTCGGCACCGTTGCGGGTATCGATCTGCTGCGCGCGGTTGGC
CAAAAACAGCAGGATCGCCATCCACAGGCTGGCGCAGGCCACGTCGACCACCGCGAACTG
GCCAAAGGTGGTGGCATCGGTGCCGAACACCTCGCGCATGGCCACCATGTTGGCGCCGCC
ACCGATCCAGCTGCCGGCCAGCGCGGCCATGCCGGCCCAGGTATCACCGGCCACCGTTTC
CGGATGGATCAGCTTCATCAGCTGGAACGAGACGATGGCGCCGAGCATGATGCCGGCGGT
ACCGGCGCAGAACACGATCAGCAGCTTTGGGCCGAGCTTGATGACGCCTTTCAGGTCGAT
CGACAGTGTCAGCAGGACCAGCGCAGCGGGCAGCAGCACGTCGCGCGCGACCGGGTTGTA
CAGCGAGGTGTTGTGGCCATCGATGACACCGGCGGTGTTGTAGATGGCGGGGATGAAGTA
GCACAGCAGCAGTGCCGGCACCCAGGCGAAGATCTTCTTCAACAACGGGGTCGGACCACT
GGCGGCCCAGAAGATCAGGGCCAGGGTGGCGGCAATCAGGCCCAGTCCAACGATGTCGTT
GCTGATCAGGGCGGTAGCGGGTTCGGTCGGCATGGGATCCTCTGTCGATCGAAAGAGCGG
AGAAAAAAAAGCGCCGCATGAAGCGGCGCAGGTCGAGATTAACATTGTCTTCACGCCTGG
TCATGCTGCGCTGCTTGTCGCCTTCCCCTGCATTGACGACGATTGCGGCATCACCGTTGT
GGAGCAGGCCCATGCAGCTTGGTGCGTTCTCTGTCAGCCTGTCCGTGAAGGACCTGGCCG
CCTCCCGCGCGTTCCACGAAGCCCTCGGGTTCTCGGTCACCGGTGGCGATCCCACGCAGA
ACTGGCTGGTAATGCGCAGCAACGGCACGGTCATCGGGCTGTTCCAGGGCATGTTCGAGG
GCAACCTGCTGACCTTCAACCCCGGCTGGGACCAGCACAGGCAGGAGCTGCCCCACTTCC
AGGATGTGCGTGAACTGCAGGCGGAACTGGATGCCAAGGGCATCGAACTGGCAGTCCGCA
CTGACCCCGATGGCCAGGGGACCGGCTACCTGCAGCTGGCCGATCCCGACGGCAACGTGA
TCCTGATCGACCAGCACGTGGCGCGGCCGAACGGGCGGTAATGCGAACAGCCATTGCGTG
GGTAGGCGTCGACCTTGGTCGACGGGCCGCATGCCAACCAAGGTTGGCATCTACCAGGAC
GGCCGGATCAGGCCGGGCGCGAGGCACTGAAATCGAGCGTGACACGCGTTCCGCGCGGCT
CGCAGGGCTGCAGCTGCAGGGTCCAGCCCAGGTGCTCGCACAACCGCGCGATCAGGTCCA
GGCCGATGCCGCCGCCACGATCGGCGCGTCCGCCACGGGCCATGCGCGCGTGGATGGCGG
CAATCTCCTCCGGGCTCATGCCATGCCCTGGGTCCTGCAGCGTCAGCACCGCCGACGCAC
TCAACTGCAGCTCGATATGGCCGCGGCCGCTGTTCTCGATGGCATTGCGCAGCAGGTTGC
CGATCGCCGCCTGCACCACTGCCATCGGCGCAACGATATCCACCGGCGCCGCCTGGATGC
CGATGCTCAGGTCCTTGTCACCGAGCAGGTGGCGATGGTCGTCGACGATCTCCGGCAGCA
GCTGGTCCAGGGCGATGCGCTCGGCACGCGCGGCCAGGCGTGCCGGATCACGCGCCAGCA
CCAGCAGCAGCTCGATCAGCTGCTCCACGCTCTGCGCTGTGCGCAACACCCGCTGCATCT
GCTGGCGGGCGCGCTCGGGCAGGCCCGGTTGCTCCAGCGCGAGCTCGGCAGCACCGGTCA
TCACCGCGATCGGCGTGCGCAGTTCGTGGCTGGCGGTGCTGATGAAGACCCGCTCGCGCT
CGACGAACTGCTCGTTGCGGTCCAGGTAGTCGTTCAACGCACCGGCGATGGTATGCAGCT
CGGCGCTGCCGCGCGGATCGACTTCGATACGCTGGCCCTGCACGCCCGGCCGCAGCCCGG
CAATGTGCTGTGCCAGCAGGCTCAACGGACGCACCATCCGCTCCATGCCGAACGACGCCA
TCAGCACGGTGACGAAGATCATGATCACCCCGGCCAGCATCACCCAGCGCGTGGCGAACT
GTTCCAGGTCATGGAAATCGGAGATGTCCAGCGCCAGCGCCACCCGTCCCATCGACTGCG
TTTCACGGACCATCACCGCCGTCTCGCGGCCCTTGACCATCACTCCGTCATGCAACCCCG
GATGCAGGGAGCGCAGGCTCTCTGGCAGATTGACCGCGTCAAAGCGGTACAGGCTCAGCG
TGTCCGAGTCCTGCCAGCGATAGTGAGGTTCGTGCTCGACATGCTCGACGATGCTGTCCA
GTTCGGAATTGAGCAGCGCGCGCCACGCGGCGTGCTCGGCGTGTTCGTGCACGTAGTTGC
CGACACTGAACACTGCAATCGACAGCAGCGCCAGGTACCCGAGCAACCACCACACCACCC
GCCGGTACAGCGGCCCCGGCTTACGCGCCCTCATCAGCATTCCTGCCTGCGTCGGCAGCG
TCCATCAGCGCCAACCGATAGCCCACCCGCGGCAGCGTATGGATCAGCTTGTCGGCAAAC
GGGCCGTCGACGCTGCGGCGCAGCTCGTAGACATGCGAGCGCAGCAGATCGCCATCCGGT
GGCTCGTCGCCCCACAGGGCGAACTCCAGCTGCTGGCGGGTGACCGCACCGGGGCTGGCG
CGCATCAGCACTTCCAGCAGCTTGCGGCAGGCCGGGTACAGGTGCAGCACCTGGCCACCA
CGCTGGGCTTCCAGGGTCGCCAGGTCCAGCACCAGGTCGCCCACCTGCAGGCGCTTGCGC
GGATTGCGGCCCTGCGCGCGCAGCAGCAGCGCCTCCAGCCGCACTTCCAGCTCGGGCAGG
GCGAACGGCTTGGTCAGGTAGTCGTCGGCACCGGCGCGGAAGCCGGCGATCTTGTCCGGC
AGCTCGTCGCGCGCGGTCAGCATGATCACCGGCACCTCCGACGCGTGCTCGGCGCGCAGG
CGACGCAGCACCTCCGGCCCCTCCATGCGCGGCAGCATCCAGTCCAGGATCACCGCATCG
TAGGGGTGGCTGCCTGCCAGGTGCAGGCCGGTGATGCCATCCGGGGCCACGTCGAGCACG
TGCCCGCGCGACTCGAAATAGTCGAACAGGTTGGCCACCAGCTGGCGGTTGTCCTCGATC
ACCAACAGACGCATGCACGAAAGATCCACGGAAGTTCGTACCATGGTAGCGCCGACCATG
TCGGAATGCGGTCGCCCTGCGCCCGCTCCGACGCCTTTCCTACCCCAGCCACGTCAGAGT
GGCGGTTTTGCTCCCGGAGCCTGCCGTGCCCGTAGCCCTGCCCCGCCGTTGGCGCCTGCC
CCTGTTGTGGCTGCTGATCATCGCCGCGTTGGCCGCCGGTATCGGCCTGCGCCAGCCGCA
GCCGCCGGACGAGCCGCGCTTCGTGCTGGCGGCCCGTACCATGGTCGAAAGTGGGGAATG
GCTGCTGCCGCACCGGGGCGTGGAGCTGTACGCGGAGAAGCCGCCGGTCTTCATGTGGCT
GCAGGCGGCCGCTTACGAGGTGGTCGGCAGCTGGCAATGGTCGTTCCTGCTGCCGTCGCT
GCTGGGCGCCCTGCTCAGCCTGTGGCTGGTGTCGGACCTGGCACGGCGGCTGTGGTCGCC
GCGGCATTCCCTGTACGCCCTGGCGGCGCTGTTCTGCACCCTGCAGTTCGGCCTGATGGC
CAAGCGCGCGCAGATCGACATGGTGCTGGTCGGCATGACCACGGTGGCCCTGTGGGGATT
GATGCGCCACCTGTGCGAGCGCCGCAACCTGCCCGCGCTGTGGCTGGCCGGTTTCGCCGC
TGGCCTCGGCACGGTGACCAAGGGCGTGGGGTTCCTGCCGCTGCTGATGGTGCTGCCGTG
GTTCGGCTGGTGGCTGTACCAGCGCCGCCGCGGGCGCAGCGTGGACGGTCCGCACCCGGC
AACGCTGCTGTGGCTGATCCCGGCCTTCCTGCTGGGCGTGGCGGTGTGGCTTGCCCCGCT
GGGCTGGGCATTGCTGCATGAGCCCAGCGCGTCCCTGCAGTCCTACGCCCACGAACTGCT
GTTCAAGCAGACCGGCACCCGCTACGCCAACGCCTGGCACCACCGCCAGCCGGTCTGGTA
CTACCTGCAGGTGATCCTGACCTTGTGGCTGCCGGGCAGCCTGTTGCTGCCGATGCTGTT
CAAACCCTGGTGGCGCCGCATCCGCCGTGGTGACTGCCGGCAATGGCTGCTGTTGGGCTG
GGCGCTGCTGGTGCTGGTGTTCTTCAGTGCCAGCCCCGGCAAGCGCGAGGTCTATGTGCT
GCCAATGCTGCCGGCGATGGCGCTGGCGGTGGCCCCGCTGTTGCCTGGCCTGCTGCGACG
GCTTTGCGTGCGGCGCTACCTGTTCGGCTACACCGTGGTGCTGATGCTGGCCACCGGTGT
GCTCGGCGTGATGCTGATGACCGAACATCCGTGGGCCCTGGCGCAGCTGGAACGGCGGGC
GATGCCCGATTCGCTGCTGCCGGTGCTGGGAGATGGCCTGCTGACCTTTGCCATTGCCCT
GGCCACGTTGATCGTGTGGCTGCGGGTGCGACGTGCCGCAACGCTGGTGTTGCTGACCCA
CGGCATGCTGTGGATGCTCTACGGCCTGGTGCTGATCCCGGCGCTGGATCCGTACGCATC
AGCGTCGGCGGTGATGCGCCGGGTGGGCGCGCGGATCGGCCCGGACGCGGAGCTGGCACT
GGTCGCCTGGCGCGAACAGAACCTGCTGCAGGCAGATCGGCCGGTGCGCGAGTTCGGCTT
CAAGCGCCCCTGGGCCGAACAATGGCATGACGCCGGCCCGTGGCTGGCCGAGGCGCCGGG
CAAGCGCTGGGTGCTGGTGCTGGACGATGCGATGAGCCCCTGCGTGGACCCGGCGAAGGT
GATCGACATCGGCATTGCCAACAGGAATCGTTGGCAACTGCTTCCCGGTACGGCCTGGGA
CCCGAAGTGCCACGCCGAGCGGACCGGATCGACCGCCGAAGAAGACTGAACGTTGACACG
TTATGGGCAAACATTAACCCGGCACGAACGAGCGTCCGACCCTTCTCCGACATCGAGGTG
ACGAGCATGAGCGCGGATTCCCGAACCGCCCCTTCCCAGCATGCCCGTTCGTCCCATTGA
TGCGGCAGCGCCGCTTGCGACATCACCACTGGCGTCAAGATTCGCCGTAACTCACTTCTG
GCTGCCTGTCGCAATCGGTCTGCCCGTGTTTACGCTGCTGATGGGTTTCGGCGGTGATCA
ATGGGTGGCCGATCACCTGTTCCGCCTCGAAGGTGGCCACTGGGCGTTGCAGGACGCCTG
GGTCACCCGCACGGTGGTGCACAAGGCCGGCAAGTGGCTGAGCACGTCGGCGGCGCTGGT
CGCGATCCTGTTGTGCGTGCACCACTGGCGCAAGGGGGGCGATCGCACCCTGCGATGGGC
GCTGCTTTATGTCGTAATTGGCATGGCGCTGGGTACGGGCGTGATCTCCCTGCTGAAGAC
CCTGGTGCCGATGGAATGTCCCTGGGACCTGCTGCGCTACGGTGGCCATCAGCCCTATAT
CGGGCTTTTCACGCAGCGCCCGGCCGGCATGGCCGCACAGGCCTGCTTCCCTGCCGGCCA
CGCCAGCGCAGGCTATGCGTGGCTGTGCCTGTACTATTTCGCCCTGCTGTGGCGCCCGTC
GTGGCGCTGGGCAGGCTTGTGGATCGGCCTCGGCACCGGCCTGGTGTTCGGCATCAGCCA
GCAGCTGCGCGGCGCGCATTTCCTTTCGCATGACGTTGCCACCGCGTTGATATGTTGGCT
GCTGTCACTCGGCCTGTACCTGATCGTCAAAGGCATCCTGATCCGCCGTCAGCTGGACCG
TCCCAACCGCCAGGAGGCAAACGCATGAGTGCATCGGTCCAACGCCCCGCCCGCGCTTCT
GCGCTGGCGGGTCTTCGCCACTGGCGGCCACAGCTGTCCACCGAAGCACTGATCGCGTTC
ACCAGCCTGTTCTTCGCGGTGGCCGGCAACGGCCTGTTCTGGCACAGCGCGATGGCCAGC
CATCCGGGCAGCCTGCGCTACGCGCTGTCGCTGCTGCTGTTGCTGCTGGGTGCGCACGGC
GTGCTGCTGGGCATCCTGGTCTGGCGCTGGAACGCCAAAGTGGTGATCAGCCTGCTGCTG
CTGGTGACCGCATTCGCCGCACACTACATGAGCCGCTACCACATCTACCTGGATGCGGAC
ATGCTGCGCAACGTGCTGGCGACCGACCCCAAGGAAAGCCGCGAGCTGATGACGGTATCG
CTGCTGTGGCCGGTACTGCTGCTGGCAGTGCTGCCGATGGTGGTGCTGTGGCGCGTGCAG
CTGCGCCGCCGCAGCTGGGGCCGCAGCCTGCTCTGGCGCGTCGGCTTCCTGGTGGTGGCG
GCAGTGACGGCTGTCGGCGGCGCGTTGATCTCGTTCCAGGATGTCTCGGCACTGATGCGC
AACCAGCGTGAAGTGCGCTATCTCGCGACACCGGCCAATGTCCTGTTGGGCATGCCGCGG
GCATTGCGTGGCGACAATCCGGTGCAGCGCGCGCCGAAGCTGCCGATCGGCACCGATGCC
AAGGCGACCCCGCGCGCGCCGGCCAGCAAGCCGCGCCTGCTGGTGATCGTCATGGGCGAG
ACCGTGCGTGCGCAGAACTGGGGGCTCAACGGTGGCCGCAACACCACCCCGGAACTGGCG
CAGGCCAGCGTGATCAATTTCCCGGACATGCATTCGTGCGGCACCAGCACCGAGGTTTCG
TTGCCGTGCCTGTTCTCGCCGTGGGGCCGCCATGACTACGACGAGAAGAAGATCCGCGCG
CACCAGTCGCTGCTGCACGTATTGAACCGTGCCGGCATCGCACCGTTGTGGCGTGACAAC
CAGTCCGGCTGCAAGGGCGTGTGCGAAGGCCTGGACTTCCAGTCGCTGTCCGATGCCACC
ACGCCGGGCCTGTGCGCCGATGGCCGCTGCATGGACGAGATCCTGCTGCAGGACCTGGCC
ACCCAGGTACGCGCCAGGCCCGGCGACCGGGTGGTGGTGCTGCACCAGCTGGGCAACCAC
GGTCCGGCCTACTTCGAGCGCTATCCGCCCGCATTCCGCCGTTTCACCCCGACCTGCGAT
ACCCGTGACATTGGCCGTTGCTCGCGCGAAGAGATCACCAACAGCTACGACAATGCCGTG
CTGTACAGCGATCACTTCCTGACAAAGACCATCGGCACGCTGCAGGGCATGCAGGATTAC
GACACGGCGATGATCTACCTGTCCGACCACGGCGAGTCGCTGGGCGAGAAGGGCCTGTTC
CTGCACGGCGTGCCCTACGCCATCGCCCCGGCCGAGCAGACCCGGGTACCGATGACGATG
TGGTTCTCGCCAGGCTTCGCCAGCAGCCGTGGGCTGGACCTGCAGTGCGTGCGCAAGCGT
TCGGCGGCGTATACCGACCATGACAACCTGTTCCCGTCGGTGCTGGGCCTGATGCAGGTG
AAGACCTCGCTGTACGAACGCGACCGCGACGTGTTCGCCAACTGCGAGAGTTGAGGGGTG
TTCGGCAGGGCTTGCAGCCCTGCACCTGCAGGGGCAACGGCCGAAGCAACAGCAACAGCG
TGCATTCCGTGGGATGGTGGGGTGGGTCCGGTGGCGGGAGACGCCGTAAACCCATCCTTG
GGGGCTTGGCCGCGGCATCCATGCCGCGGACACTCCCGCCACCGGACCCACCCCGCCTTC
GACAGTTTTCCGCGATCTGTTGGAACGATCTTGTGGTCAGATCCGTTTTCCGGAGGAAAA
CGGATCTGACCCCATTTTGATTGTCGATACCTGACAGATGTGTCGACCAAGGTCGACACC
TACCAACAGCCGCCACGATCTGTCAGAGGTGGGGCGGTGTGGGCTTGCAGGACCGTTGGC
GCCATGGATGGCGCCATCGAGCCCCCATGGATGGGTTTACGGCGTGTCCTGCAAG
>contig00024 len=23068 cov=28.9 corr=0 origname=NODE_24_length_23068_cov_28.879732_pilon sw=shovill-spades/1.0.4 date=20230425
CCCCACCCCATCTAAAATAAAAAAATGAGTTCGGTTTGTTATTTTTTTTTTTTTCCCATT
TACCTCCTGTTCCAAAAACGACTTAATCCCCTCCGTCCCCTTTTTCACCCCAACGCGTCG
GCCCACCAGAGTGCGGCTGGGCCTGGCGGCGTGTCGCGTCGCCACAGCAGGTCGCTGTGG
ATGCGCCGCGGCCAGCCCGGCAGCACCAGTTCCACCAGCCGCCCACGGTCATAGCGCTGC
ACCAGCGCCCGCGGCAGTTCGGCCCAGCCGATGCCGTCCTCGGCCATCTCCATCACCATC
AGGTAATCGGTGGCGGTCCACGCGAGGCCGGTGACCAAGCGGGTCTGATCGACTTCCGCG
CTCAGGCGCACCTGCCGATGCCGTGCCAGTTGTGCGGCGGCGCGGCGCCCGGCGCTGGCC
AGCGGGTGTCCGCGCGCCACGTACACCGACAACTCGCTGTGGTGCGCCAGCGGCCGCGCC
ACCAGCCCATCGGGATAGCGCTCCTGCCTGGGCAGCAGGCCCAGCGCGGCGCGGCCGCCG
CTCACCCGTTCCAGCACGTCCTCGCCTTCGGCATCCAGCCACTCCAGCTCGATCTCCGGG
AACGCTTCGGCGAAGCGCTGCAGGATCCGCTGCTCCGGATCCAGCTGGTAGACATCGGAA
AACACCACGGTCAGGCGCGGCTCGACCGGCGCGGACAGGCGCACGCTCAACTGCTGCAGG
CGCGCATCGGCGGCCAGGATCTCCTGTGCGTGGCCCAGCACCTGGCGCCCGGCCTCGGTC
AGCCGCGGGTAGCGCCCGCTGCGGTCGAACAGGCTCACGCCGAGGTCGGCTTCCAGGTGG
GCAATGGCGGTGCTGACCGTCGACTGGGTCTTGCCCAGCCGGCGTGCCGCGGCCGAGAAC
GAGCCCAGCGCGGCGGCTTCCACGAAGGCCTGTAGGGATTCAGGGGAATAGGGCATTGAT
CCATCGCTCCTGTCGATGGAATCCATTTTGATACCACCGTAAAAGGCGATGATACTAACC
CCCGTCGCCCCTGTCTGCGAGGGGCGTTCCGGACCCTCCACGCGCGGCGTGGATCCATTG
ATGAGGCGGCGCGGTCCCCGTCCTGCAAGGAGTTTCACATGTCCCGTACTGTTCCCGCCC
GTGGCGCGCTGGTCGCCTGGGCCTGCCTGACCGTGGCGATCGTCGCCGAAGTGGTCGGCA
CCTCGTTCATGGCCCACGCCGCCCGCGATGGCGGCTGGACCGGTTATCTGATCATGGCCG
GTGCGCTGGCGCTGTCCTACTTCTTCCTGGCGCAGTCGGTGCGTCGCATCGCGGTGGGCG
TGGCCTACGCGGTGTGGGAAGGCCTGGGCCTGACCCTGCTGACCGTGGTCGGCCTCACCG
TGTTCGGCGAGAGCCTGTCACTGCAGCAGCTGGCCGGCCTGGTGCTGGCGGTGGTGGGCA
TCGTCTGCGTCACCCTCGGGGAGGCACACTGATGAATACCCTGGCTCTGTTTTTCGTGAT
CTGTTCGGCGCTGATCGATGTCGCCGCGAACATGATGGTGGCCAAGTCGGAAGGCTTCCG
CCGCTGGCGCTGGGGTGTCGCTGCGATCGTCATGGTCTGGATCGCCTTCGCCCTGCTGGG
CCAGGCGGTGCGTTACATGGACCTGGCCACCGCCTATGCGATGTGGGGTGCGATCGGCGT
GATCGGAACCGCCACCTGCGGACGCCTGTTGTTCGGCAACCGCCTGCGTCCGATCGGTTG
GATCGGCATCGGTCTGGTCACTGCGGCGGTGCTGCTGCTCAGCACCGCCAAGTAGCAACG
GGTCTTTTCGCGGGCGTGGCGGCACCGGTGCGGGCGATTTGCGAAGTCGCCCGCGCTCGC
CGACACTGCGGCTTTCCACAAGGAGTGCCCGCATGTTCAGCCACATCACCGTTGGAACGA
ACGACATGGACGTCGCGCATCGCTTCTACGATGCCCTGTTCGCCGCGATGGGGGCACGTC
CGGGTGTGTTCGACGAAAAGGGTCGGCTGCTGTACTTCAAGGATGGGCGGATGTTCGGCG
TGACCGCGCCGATCGATGGGCAGCCAGCGTGCCATGCCAACGGCGGCACCATCGGTTTCA
GTCTGGGCAGTGCAGAGGCCGTGCGTGCCTGGCAGGAAGCTGGCGTGGCTCACGGTGGTA
CCGCAATCGAAGATCCGCCCGGCGTCCGCAACATGTCCGGTCGGCAGGTGTTTCTGGCCT
ATCTGCGTGACCCGGATGGCAACAAGCTGTGTGCGGTGCATGTAATGTCGTGATCGGACA
GGATGCGCGTGGCCGCGCCGCGGCCCGCGCGGGCAAGGTTGCGCTCCGGCGCGCGCGTGA
TAACACGGAATGGTGGGCCGGGCCTGTGACCACAGGCCGCAACTTCATGCTCTGTCCACT
GCGGTTCAGCCAGAATTGGGCGGCTAACCCTTTGATCTACCGGAGAACGCCGCCCCATGG
ATGTACTGGAGCCGCAACAATCCCCGGTGCGCACCCTTCGGCCTGTGTTCGCCTTCGCGG
CGATCGTTGTCGTGGCGTTCGCGCTGTTCGTCAGCCTGTTTCCGCTCGGTGCGGGCCGCC
TGCTGGTCAAGGCGCAGGACTGGGCCGCACTCAATGTCGGCTGGTACTACCTGCTGGCGA
TGACCCTGTACCTGGTGTTCGTGGTCGGTGTGGCGCTGTCCAAGTATGGCGGCATCAAGC
TCGGCGCCGACCATGATGAGCCGGAGTTCAGCTATCTTTCCTGGGCCGGCATGCTGTTCG
CCGCCGGCATCAGCATCACCCTGTTCTTCTTCTGCGTCTCCGAACCGCTGACCCACTACC
TGCAGCCGCCGCAGGGCGATCCGGCCGCAGGCGAGGCCGGGGCGCGCCAGGCCATGCAGC
TGCTCTTCCTGCACTGGGGCCTGCATGGCTGGGGCGTGTTCGCACTCGCAGCGATGGCGA
TGGCCTACTTCGCCTATCGCCACAACCTGCCGCTGGCGCTGCGCTCGGCGCTGTATCCGC
TGATCGGCAAGCGCATCAACGGGCCGATCGGCTACACCGTGGACGCGCTGGGCATTGTCG
CCACCGTATTCGGCATCGGCGCCGACATGGGCTTCGGCGTGCTGCACCTCAACGCGGGCC
TGTCGCACCTGTTCAACATCCCGCACTCCAACCTGGTGCAGATCATCCTGGTGGTCAGCA
TGATGGGCGCGGCGGTGGCCGTCGCGGTTTCAGGCGTGGAGAAGGGCGTGCGCTGGATGG
CCAACATCAACATGCTGCTGGCGATCGCGCTGGTGCTGTTCATGCTGTGCGCCGGCCCCA
CCCAGTACCTGCTGAGTACGCTGATGCAGAACCTGGGCGACTACCTGGGCAGCGTGGTTG
GCAAGAGTTTCGATGTGTACGCCTATGGCGGCCGGCCGGAATGGCTGGGCGGTTGGACGG
TGTTCTATTGGGCCTGGTGGATCGGCTGGGCGCCGTTCGTCGGCCTGTTCATCGCGCGCA
TCTCGCGTGGCCGCACCATCCGCGAATTCGTGTTCGGCGTGCTGCTGATCCCGCTGGGCT
TCACCCTGGCCTGGCTGTCGATCTTCGGCAACAGCGCGCTGGACCAGGTGCTGCACCACG
GCCAGCAGCAGCTGGCGCAGCTGGCGGTGGATGACCCACCGACCGTGCTGTATGCACTGT
TGGATGGCTACCCGTGGAGCCGCACGGTGATCGCGGTGACCGTGCTGGTCAGCTTCATCT
TCTTCGTGACGTCGGCTGATTCGGGGGCGGTGGTGTTGTCCACGCTGTCCTCGCACGGCG
GCGCGCCGGAGGATGATGGTCCGCGCTGGCTGCGCGTGTTCTGGGGCACGGTGATCGCGG
TGCTGACCGCCGGGCTGCTGCTGGCCGGCAGCATCGATGCACTGAAATCGGCGGTGGTAT
TGGCCTCGCTGCCGTTCTCGGCGGTGCTGCTGCTGATGATGTGGGGCCTGACCCGCGCCT
TCAGTGACGAATCGCACCGCAAGCGCGCGCTGCAGTACCGGCCCTCGCCGCTGATCGGTG
ACGATCGCCACCATCAGGGCTGGCGCCAGCGCCTGAGCCAGGCCATGCACTTCCCGGTGC
GCGACCAGGTCTACCGCTTCATGGATGACACGGTGAAGCCGGCGATGGAAGCGGTGGCCG
AACAGCTGCGCGGGCAGGGCTGGGACGTGGCCACGCGCTTCGAGGCCGGCGACATGGAGC
TGACGGTGAACCATGGCGAGCAGCAGGATTTCCTGTACCGGGTGATCCTGAGTGGCTACC
TGACCCCGTCGTTCGCCGCGCAGCAGCTGCGCAACCAGCGCTACTACCGCGCGGAAGTGC
ATCTGTTCGAAGGCAGCCAGGACTACGACCTGGTCGGCTACAGCCGCAAGCAGATCATCA
ACGACATCATCAGCCAGTACGAACGGCACCTGCAGTTCCTGCACCTGAGCCGGTGATGCG
GTGGGTGCGGACCGTTGGTCCGCACACCCCAGCAGAGCCGAGCCCATGCTCGGCTTCCTG
TTGCCGAAGAGCAGCCGAGCACGGGCTCGGCTCTACAGGTGGCGCATCAGAACCGGTAGC
GCGCGCCCAGCGAAACGAACTGCCCGCGCAGGTTGTACTGGCTGATGTCGAAACCGTTGG
AGCCGCCGGCCGGGTCGAACGGCGGGTCCTTGTCGGTCAGGTTCAGCACCGACAGCGACA
GCGTGGTGTTGGGAATGCCTTCGTAGGCCACGTACAGGTCCAGCTGGTGATACGGCTTGA
CGCGGTCGCGCAGGCCCGGATTGCTGGTGGCCGTCGCCACGCGCTGGTCGTAGCCGCTCA
CGTACTGCAGGCTCAGCGTGCTGCTCCAGTCGCCCACCGCCCAGTTCAGCGAGGTGGTGC
CGCGCGTACGCGGCAACGCGCCGTGGCGATTGTTGCCAGCCCCCTCATACGGCGCCTGAC
CGGCTACCAGCGGTTGCTTGAAGCTCAGCAGGTGGGTCCAGCTGCCGGCCACGGTGAAGT
TGCCCCAGCCCTCGGTGCGGAAGGTGTGGTTGGCGTCCAGGTCCAGCCCGGAGGTGGTCA
GTTCGCCCTGGTTGGCGTACTGGTTGGTGATGAACTGGATGCGCCCCTGCGCATCACGCT
GTACACGGCCGGGGAACAGCGTCGGGTTGTCGACGATGAACTGCGCGCTGTCCGGCTTGA
CCAGGTTGTCCTGCTCGATGCGGTACCAGTCCAGGCCGATGCTGGTATCGCCATCCGGCG
ACCACACCGCGCCCACGTTGAAGTTGCGCGAGCGTTCGGCCTTCAGGTCCGGGTTGCCGG
TGCGGATGTTGGTCACGCCACGGCTGCCACCGGGCTGCAGCGGATCCAGCGGATCGATCA
CCGAGCCGTAGCTGACGGTCTGGCCTGGCGCGATTTCCGGCAGCGAGGGGGCGCGGAAGC
CGCGCGAGAACGAACCGCGCAGCAGCAGGCTGTCCAACGGCTGCCAGCGCAGCGCCAGCT
TCGGCGAGAACGCCTTGCCGAAATCATCGTAGTGGTCGCCGCGACCAGCCACCTGCAGCT
CAAGCGTGCGGTGCAGCGGCACGCTCAATTCGGCGTAGGCGGCGCTGACCTGGCGCTCGC
CGTTGACCACGTTGATGGCCGGGCGCAGTTCGGTGCCCGACAGCACCTGTGCGCTGGTGC
GCGCATCCAGTGACTCCTTGCGGAACTCGGCACCCCAGGCGAAGCCGACCGCACCGGCCG
GGAGGTCCCACAGCGAGGTCGAGGCCTTGACGTTCAACGCGTGCAGCTTGTACCAGCCTG
GCCGCTTGGTCTGCAGGCGCAGTGCATCCAACGCGCCCGGCGTGCTGGACGGATTAAGGA
AGTTGTAGCTGCCATCGCGCAGGATCTGTTCGAACGCGTAGCGGTTGACGAAATTGTCGA
CGTACTCGCGCTGCGCGCTCTGCGAGGTCAGCGCCGCCGCTTCCCAGTCCCAGCGCTCGC
CACTGCCACGCACGCCGGCCAGGGCACGGTAGAACACCTGGGTGTTGTCCTTCAGGCGCG
GGCCGAGATCGAAGAAGGTGTACTCGAACGGCAGCGGCGCGCTGCCCGGGTTGTTCGGGT
GGCCCACCGGCAGCACCGCCGGCACGTCGATCAGGGTGCCGGTGGCCGGGTTGTAGGCAC
GCAGGCCCGGGCCGACGGTGAGCGGCGCGCTGAAGATCTGGTCGGCCTTGTTGTGGCTGT
ACAGTACGTCGGCGAAGGCTTCGACGCTGTCGTTGAAGCGGTAGGTCGCGCTCAACGACG
CCTGCAGGCGCTCGGCGCCGGGCTGCAGGGTCTTGAACGGCTGGGCGTTGAAGGCGCAGG
CCTGGCCGGGCAGGGTGCTGCCGAAATCGCTGTACGGGCGCAGCTGGCTGCCATCCGGGC
AGTTGGCGAACGGTTGCGGTGCGCGCGGGTTGGACAGCCAGTTGCCACCGGCGGTGGACC
AGCCGGCCAGGCGGCCACCGGGCTTGTCGCGGAAATCGCCGCTGCGGGTGTAGGCACGCT
GGTCGGCGTCGAGGCGATCACGCTTGAGCAGGTCCAACCCGAACAGCACGTTCCAGCCCT
GCTGTTCGAGATCACCGAAGCCGGCCAGCAGGTTGGCCTTGTGCTCATCGAGGCCGCCCT
GGGTGGCGGTACCGAAGCCGCCGCCGACTTCCACGCCCTGGAAGTTCTTTCGCAGGATGA
TGTTGATGACGCCGGCGATGGCATCGGAACCGTACACCGCCGAGGCGCCATCCTTCAGCA
CTTCGATGCGTTCCACTGCGCTGATCGGCAGCGCGTTGAGGTCAACGAAGGTGTCCTGCG
TGTTGAGCGCAAAGCCGAAGTTGGACACGCGATAGCCGTTGACCAGCACCAGCGTGTTCT
TCGGCGACAGGCCGCGCAGGCCGATCGATGCAGAACCGGCGGCGAAGCTGCCGGTGTACT
GCTCGTCGAAACTGTTGCCGGCATTGGCCGACAGGTTGCGCAGCACGTCGGTGAGGGTGG
AGCGACCGGTCTGCTCGATCTGTTCGCGGCTGACGATCTGCACCGGGTTCGGCCCGGCGG
TGTCGCTGCGCTTGATGTTGGAGCCGGTCACCAGCACGGTGCCCAGGGTGGTGCTGTCCT
TGCCGGCATCGGCGGTTTCAGCGGCGCCGGCAGCGCCGGCGGTGAGGCCCAGCGCGATCG
CGCCGGCAAGCAGGTTCAGGGTGGTGCGGTACATGGAAGCGACAACGCCGAACGGGGGAG
GAGCCGTCAGTACCGCATGCAGGCAAGTACGCCTTCCAATGACGAAAGCGCATTCAGTTA
TACATCACAGGTTCTTAACGAACTGACTCGGTGGGTGCGGACCGTTGGTCCGCACTCCTC
CTGGGGGTCAGATCCCTTTCCAGCGGAAAGGGATCTGACCCCGGTTGTCCTACCCTCAAG
GCCGCAGCAGCACCTTGCCATTGCGGCCCGAACCGGCGCCCGCCTTCGCTGCCTGGGTAA
TGTCGTCCAGTGCGAAGATCTGCTCCACCGGCAGGGTCAGTTCGCCGCTGGCCGCACGCT
TCAGCAGCTCGCCGACCAGCCGGCGCTTGTCCTCCACCGCCATCGCCTGGCTGACTTTGC
TGCCCCAGAAGCCCTTCACCGTGGCCTCCTTGTAGATCAGGCCACCGGCGGGAATGCGCA
TCGGCTCGCCGCTCATCACCCCGAACGACACCAGCGTGCCGTGGTGGCCGAGCAGGTCGA
CCAGGTCACCGCTGGCGTCGCCGCCGATGGAATCCACCGCGGCCGCGGCCTGTGCTTCGC
CAGTCGCTTCACGCACGCGATCCTTCCAACCCTCCACCGAGGTGTCGAACACATGATCGA
TACCCAGCGCCTGCAGTTGCGCGACGGCATCGGCATTGCGCACCAGGTTGGCCACATGCA
CGCCACGCGCCCGCGCCAGCATCGCCAGCGACTTGCCCACCGCGCCATTGGCGGTGTTCT
GCACGATCCACTGGCCTGCTTCGACGTGCAGGAATTCCAGCAGCATCAGCGCGCTCAGCG
GCATGGCGATCAGCTGCGCGGCCATTTCGTCGGGGATCGCCTCGGGCATCGGAATCACCA
TGCGTGCCGGTGCAATGAACGCTTCGGCCCAGGTGCCATGCACCGAGGCGGCGGCCACCC
GCTGGCCGATCTGCAGGCCGTCGACGCCTTCGCCGAGTGCATCGACCACGCCCAATGCTT
CACTGCCACCGATCGCCGGCAGTGTCGGCTTGTAGCCGTAGAGGCCGCGCACGGTCAGCA
GGTCGTGATTGTGGATCGAGGCCAGCACGGTGCGGATGCGCACCTCGCCGGGGCCGGGCT
CGGGGAGGGTGGCATCGGCAATGGCGAGGACGTCGGCCGGGTTGCCGAAGGAAGGGTACT
GGGCAGCGCGCATGGGCGGTGTTCCGCGGAAAGTTGATGTTGTACCGAACTGGGGACGCA
GGCGCTGTCGACAAGGCGCCGCAGGTGCAACACGGCATCCTGCGACTGATCGTCGCGGCA
TGTCGTGATTGCCGCATCTTGTGTTGACGGTTCCGATTATCCCCACTATGTTGTGGTCGT
CACTCCCGGTCAGCCGCCGCCGCCGGACACGCAGCAAACGTCCCGCGGCCCGCCCCTGAA
GGCTTGCCGTGTCGACGCGGCCGCCATCGTGCGGACCCAGATCGCCCCCACGGCCCGGAT
ACCGGCCGCAGGCGCAGGCTGTTGCCGACGATCTGGTGTTCCCGCGCTTTGGCATCCCAC
CCCGACCGCCCCGTGCGCCGGTATCGCGTGCAGGGCCGCCATGGCATCGACCGCCAACGC
GCGTGCGAGCCTGGAGCTTCACCACCATGACCGACAGTACCTTCCGCGTGGCCGATCTGG
CCGGCGCTGGCGACGCCTTGCGCGCCGGTGGCGAGCGCGTGCCGACCTGGATCACCAAGG
AGGCCGGCAACCGCCGCCTGCCATTCGACGCCGGGCGACTGCAGCGCAGCATCGATGCGG
TGCACGCCGAGTTCCCGCAGCTGGATGTGAGCGACTACCGCCGCGTGGTGCAGGCAATGG
TCGAGCGCAAGCCCAGCATCAGCGCCGATGACCTGGTCGATCTGCTGATCCGCGAGGCCG
AATCGCGCGTGGACCTGGTCGCGCCGGAGTGGGAGCAGTTTGCCGCGCGCATCTACCTGC
GCCGCCTGTACAAGCGTGCCAGCCGCAACCGCTTCTACGATGTCGGCCTGAAGTACGGCT
CCTACGTGGGCCTGCAGGAAAGCCTGGCTGACCGCGGCATCTACAGCAACGACATCCTGC
GCTGCTACTCGAAGGAAGAACTGCAGCAGGCCGGCGGGATGATCGACCCGGAACGCGACC
GCCTGTTCGCCTACAACGGCCTGTACCTGCTGGCCACGCGCTATCTGGCCAGCGACCGCA
GCCGCGAGGTCTATGAGCTGCCGCAGGAGCGTTGGCTGACCATCGCGCTGTACCTCATGC
AGGAAGAAAAGCCGCGCGAGCGGCGCATGCAGCTGGTCGGCGAGGCGTACTGGGCGCTGT
CCAACCTGTACATGACGGTGGCCACGCCGACCCTGGCCAACGCCGGCAAGGTCGGGGGGC
AACTGTCCAGTTGCTTCATCGACACGGTGGACGACAGCCTGCAGGGCATCTATGACTCCA
ATACCGACATCGCCCGCGTGTCCAAGCACGGCGGCGGCGTGGGTGCCTATCTGGGCTATG
TGCGCAGCAGCGGCGCGCCGATACGGGGCGTGCCCAATTCCTCCGGCGGCGTGGTGCCAT
GGATCAAGCAGCTCAACAACACCGCAGTGTCGGTCGACCAGCTTGGCCAGCGCAAGGGCG
CGGTGGCGGTGTACCTGGACATCTGGCACCGCGACATCGAAGCCTTCATGGACCTGCGCC
TCAACAACGGCGACCAGCGCCTGCGCGCGCATGATGTGTTCACCTCGGTGTGCGTGCCGG
ACCTGTTCATGGAAGCAGTCGAACGCCGTGCCGACTGGTACCTGTTCGACCCGCACGAGG
TGAAGCAGGCCAAGGGCTGGTACCTGCAGGACTTCTACGACGAGAAGCGCGGCGCGGGCA
GCTTCCGCGACCGCTACGCCGAACTGGTGGCCGACGAGCGCATCAGCCGGCGCACGGTGA
AGGCGATCGATCTGTTCAAGCGCATCATGCTCAGCCAGCTGGAGACCGGCAACCCGTTCC
TGTTCTACCGCGACGAGGTCAACCGCCGTAACCCGAACAAGCACGCCGGCATGATCTATT
CCAGCAACCTGTGCACCGAGATCCTGCAGAACATGAGCCCGACGCGGATGATCCAGGAGA
TCGTCAGCGGCGACCAGATCGTCACCACACGCCGCGCCGGCGACTTCGTGGTCTGCAACC
TGTCTTCGATCAACCTCGGCCGCGCGATCCATGCGCCGGATGACCTGCTGGCCACCGATG
TGCTGGAGCGCCTGATCCCGATCCAGGTGCGCATGCTGGACAACGTGATCGACCTCAACG
CACTGCCGGTGCCGCAGGCCACGATCACCAACCGCAAGTACCGCGCCATCGGACTGGGTA
CGTTCGGTTGGCACCACCTGCTGGCGCAGCAGGCGATCCAGTGGGATTCACCGGATGCCG
AACAACTGGCCGACCGCCTGTATGAGCGCATCAATTTCCTGACCATCCAGGCCAGCGCGC
AACTGGCGAAGGAAAAGGGCAGCTATCCGATGTTCACCGGCAGCGATTGGCACAACGGGC
GTTACTTCCGTGATCGCGACTACACTGGCGCCGCATGGGACAGCCTGGCGCGCGAGGTCG
CCACGCACGGCCTGCGCAACGGCTGGCTGCTGGCGGTGGCGCCGAACATGAGCACCGCGC
AGATTGCCGGTTCCACCGCATCGATCGACCCGATCTACAGCGCGTTCTACTACGAGGAAA
AAAAGGACTTCCGGCGGCCGGTGGCAGCGCCGGGGTTGTCGCTGGAAACCTGGCCGTACT
ACGAGAAGGGGGCGTACAAGGTCGACCAGTTCGCCAGCGTGCGCCAGAACGCGCGTCGCC
AGCGCCATGTTGATCAGTCGATCAGCTTCAACCTGTACGTGCCCAGCACGATCCGCGCCA
GCACCCTGCTGGAGCTGCACCTGAGCGCCTGGCGTGAAGGCCTGAAGACCACGTACTACG
TGCGCTCCAACGACATCGACATCAGCGAATGCGAGTGGTGCGCCAGCTGACCGCTGTAGC
GCCGAGCCCACGCTCGGCTCCGACGCGAAGAGCAGCCGAGCATGGGCTCGGCTCTACATC
TGCAACGCACGTAATACGAAGGTAGACGACCATGGCAACCCCCCTCGACCGCATCAAGAT
CCTCGAACCGCGCCATCCCAACCGCAGCACCGGCATCATCAACGGCCGCACCAGCGGGAT
CCTGAACTGGAATGACATCCCGTACCCGTCGTTCTATCGGGCCTACAAGGAGCTGTCGAC
CAACTTCTGGATCCCCGACGAGGTCGACATGAAGGCCGATGCGCGCCAGTACGGCGAGCT
GTCCGGGCGCGAAAAGAACGCCTACGACTCGATCATCGGCCTGCTGGCCACGCTCGACTC
ACCGCAGACGCGCTTCATCTACAACGTGGCCGAGTACATCACCGACCCGGCCGCGCATGC
CAATGCCGCGATCATCGGCCAGCAGGAAGTGATCCACAACGAGAGTTACAGCTATGTGCT
GGCCTCGATCACCGACCTGCCGAACCAGAACCGCGTATTTGAACTGGCGCGCACCCATCC
GACCATCATCAAGCGCAACGCGCCGATCATGGGCGCGTATGACGACTTCATGCGCGAGAA
GACCGCCGAGACCCTGTTGAAGTCGTTGATCCAGTCCTCGATCCTGGAGGGCATCAACTT
CTATTCCGGATTTGCGTACTTCTACAACATGGTGCGGCAGAACCGCATGACCGGCACCGG
CAAGATCATCAGTTTCATCAACCGCGACGAACTGGCCCATACCAAGTTCATCAGCGAGCT
GATCCGCGCCATCATCGGCGAGAACCCGGAGCTGCAGACCAACGAGCTGACCGCCTATGT
GCACCAGGCGTTCGAGCACGCCATCGAGCTGGAAACCCAGTGGTCGGCGGAAGTACTGGA
CGGCATCGACGGCATCGATGTGGAGGAAATGACACGCTACGTGAAGTACCGCGCCAACAA
GATGGCCGGCATGCTCGGCATCGAGCGCCTGTACAGCGACACCACCGATAACGTGATGCC
GTGGATCAAGGCCTACGCCGACAACTTCACCGAGACCAAGACCGACTTCTTCGAGATGCG
CAATGCAAGTTACAAGAAGACCAACGTCGATAACGGCTTCGACGACCTCTGAGTCCGGCA
CGGCGCTGAGCATCCTGCTGGTGGTGGCCTCACTGAGCGGCAACACCCGCGAGCTTGGCC
GGCAGATTGCCGAGCGTTGCCGCGCTGCAGGCCATGCCGTGCACTGGCAGGAGGCCGACG
ACCTGCAGCAGGCGCCGTCCCTGGCGGCCGACGAGGCCGACCTGGTGCTGCTGGGCTGCT
GGACCGACAACGCCGGCCGCACGCCTTCGGAGATGAAGGCATGGGTGGCTGGCATCGCCG
AGCGCGGCGAGCGGCCGCGGCAGCTGGCGGTGTTCGGTACCGGCGAGACACAGTGGGGGC
AGGAGTACTACTGCGGTGCTGTGCACCGGCTGATCCGCTACTTCCACAGCGACTATCCGC
CGCTGGAGATCGAACAGATGCCGCATGGCGAGCGCCATGCCGCGGCCATCGAGGCTTGGA
CCGATGCGGTCCTGGCCCATTACTGGAGCAACAGCGATGCAGATCATCGACGCCACCACG
CCTGAGCAGTTCCAGCAGCTGCTGGCCGAACACCCGCGCGTACTGGTGGACTTCCACAAG
GACCAGTGCCCGGGGTGCCGGATGCTGGAGATGTCGCTGCACCGGGTGGCCAACAGCGTC
GCGGGGCAGGGCACCACGCTGCTGCGCGTGCAGCTGGAGGTGCTGGGCGAGGCGTTCTTC
AGGGAACTGGGGCTGCGGCAGACGCCGACGCTCTCGCTGTTCCGTGACGGGGACGAACGT
ACCCGCCTGGCAGGGTTCCAGTCGCCGCAGCAGATCGAGGCCGCGATTGCGTTGCATTTG
TAGAGCCGAGCCATGCTCGGCTGCTGTTCGTGCGGTGTGCGATGAGTCGAGCATGGCTCG
ACTCTACACAGGCGTCCCTGGTACTTCGCGCTATGGGCCGTTGAGGGTATCCACCAGCAG
CTTCACGTTCAACACCACGATGACCAGCGCGATCACCCAGGCGATCGCGCCCAGCCAGCG
CGGTGCGACCAGCGCGCCCATCGTCACCTTGTCGGTCACGATCCGTACCAGCGGGATGAT
CGCGAACGGCAACTGCATCGACAGCACCACCTGGCTCAGCACCAGCAGCTTCACCGCGCC
CTGGTCGCCGAACAGCAGGATCACCACCACCACCGGGATGATGGCCAGCGCACGCGTGAT
CAGCCGACGCAGCCACGGCGGCATTCGCAGGTGCAGGAAGCCTTCCATCACGATCTGGCC
GGCCAGCGTGGCGGTCACCGTCGAATTCAGGCCCGAGGCCAGCAGGGCCACCGCGAACAA
CGTCGCCGCCGCGCCCACACCCAGCATCGGTGCCAGCAGCTGGTGCGCCTGCTCGATGTC
TTCCACATCAAATCGGCCATTGGCATGGAACACCGCCGCCGCCAGGATCAGGATGCTGGC
GTTGATGAACAGCGCCAGGGTCAGCGCGAGGGTGCTGTCGGTCACCGCCCAGCGCAGCGC
GCTGCGGCGGCCTTCATCGGTACGCGGGTAGGCGCGGGTCTGCACGATGGACGAATGCAG
GTACAGGTTGTGCGGCATCACGGTGGCACCAATGATGCCGATCGCGATGTACAGCGCGTT
CGGATCGGTCACCACCTGCGCGCGCGGAATGAAGCCGCCCAGCACCGCCATCACCGGCGG
CGCCGCCATCGCGATCTGGACCACGAAGCACCCGAAGATCACCATCAGCAGCGCGATCAC
GAACGCTTCCAGCGCACGGAAGCCGCGGTTCATCAGCAGCAGCACCAGCAGCGTGTCCAG
CGCGGTGATCACCGCACCCCACAGCAGTGGCAGATCGAACAGCAGTTTCAGTGCGATGGC
GGTGCCGATCACCTCGGCCAGGTCGCAGGCGATGATCGCCGCCTCGCACAGCGCCCACAA
CGCCAGGTTCACCGGCTTGGGGTAACGCGCGCGGCAGGCCTGCGCCAGGTCCATGCCGGT
GGCGATGCCGAGCCGTGCCGACAGCGCCTGCAGGATCACCGCCATCAGGTTGGAGATGAG
GATGACCGACAGCAGCAGGTAGCCGAAGCGCGAACCGCCGGCGAGGTCAGTGGCCCAGTT
GCCAGGGTCCATGTAGCCGACCGAGATCATGTAGCCCGGGCCGAGGAAGGCCAGCAGGCG
GAACCACCAATGGCCCTTGTCGGGCACCGCGACCGAGGCGTTGAGCGCACCCAGGCTGGC
CGGAGTGGAGGCCGATGGGTCGCGGGGCGCCAGGGTGTTCATGGGTCCGAATATAGCTCC
TGCTATAGTCATTAGCAATGTGAAACAATCGTCTTTATCGTGTGACTGGTCCAGAATTCA
GGTTCAAGACCGGATTGCACCGGAAGGGCAGGCGCAGGCGTGGGCAAGACCGACGATTCG
ACATCGCTGAAAAGCACCCCCTTGATCGAGGCCGAGCGCCAGGTCGAGAGCTTCCGGCAA
GTGCGCGAGGCGCACCGGATGGAGCTGGTGGAGGACTATGTCGAGCTGATTTCGGACCTG
CTGGCCGACGGCGGCGAGGCCCGCCAGGTCGACATCGCCACCCGTCTGGGCGTGGCCCAG
CCCACCGTGGCGAAGATGCTGCGGCGCCTGGCCCGTGATGGCTGGGTGGTACAGCGGCCG
TACCGTGGCGTGTTCCTGACCCCGGAAGGCGAGGCGCTGGCCCACGCCAGCCGCCAGCGC
CACCAGACCGTGGAGCGTTTCCTGCTGGCGCTGGGCGTGGACGCAGATACCGCGCGGCGC
GATGCCGAGGGCATCGAGCACCATGTGAGCGAGCAGACGCTGGCCTTGTTCGAAGCGTTC
GTGCGCAAGGCCGAGGGCGAGGCGCCGTAACGGTAGCGCCGGGCCATGGCCTCCGGCCGT
TCGCGCGATCCCGGTTTTTGTGGAGCCGGGCCATGCTCGGCTGCCATTCGCACGGTGATC
GAATGCGTCGAGCGTGGCTCGACTCTACAGATCGGGCGGGCAGCGCGCCTGCTGCTGCGC
ACACGCCCGTTTCATCCATTCCTTCAACACCGGCTGCAGGCCTTCATAGCGCCGGCCTTG
CCAGCCGTTGGCCAGCACCGTGCCGTCGGCATCGATCAGTACCAGGTTCGGCGGTGCCAG
CCCGGCCAATGCCTGCAGCGCCGGCATGCGCGCGGCGCGGCGCGGGTCCAGCACCGGCCA
CGGCATGTCCTGCGCGTGCATGTAGCGGCGCAGCGCGCTCTCGCTCTCATCCAGGCTGAC
GTACACCACTTCGGTATCGGCGCCGGCCTCGCGCAATGCGTCGCGCACGCTGCGCAGCGT
GGGGACGAACGCATGGCACGGTGCGCACCAGTCGGCACCGAAGTACAGCGCGACCAGCTT
CGGCGGCGGCGACCACTGCATCGGCCGCAGCGAGCGCTGCTCCGGCCGCATCAACGAGGC
CGAGACCTGCGCGTGCAGGTCCGCAGCCATCGTCGGTGCGGCCGGCAGCGCGGCACAGGC
CAGCAACAGCGCTCGCAGTGCTTCAGAACGCATAGCGCAGGTTGACGTACCACGAGCGCG
CGAAGCGCGGCCCGTAGACATAGTCGCTGTCACGCAGCGCGCCCACTTCCAGATCCTTCT
GGCGCTGATCGAACACGTTCTTGACGCCTGCGGCCACCGACACTTCCTGCTGCGCCTGTG
CGCCCAGATGGCGGTGCCAGCGCGCCCCGAGATCGGTGACCAGGAACGAACGCGTGCGGT
GCAGTTCGCCCAACCGGTTGTTCAGCACCGACATCGGCCCGGTATGGCGCAGCGCGACGA
AGGTTTCCCACGGTTCGGCCGGCATCCAGCTGAGCTGGGCCAGGCCGGTCCAGCGCGGAG
TCTTCAGGTAGTCGCGGCTTTCGATCACGGTGTCGCCACCGTCGCCGCTGTCGTCGAAGA
CGCGCTGCGGCTCGCGGTAGCGCGAGCGGTACCACGAGGCACCGGCGGTCAGGCGCCACT
GCAGCGACGGCTGCCAGCCGAGGTTGGTTTCCGCACCCAGCACGTCCGAGCCGGAGGCGT
TGTAACGCAGCTGGCTCAGCTGGCCGTCATCGCCGCGCTGGATCTCGCCCAGCGCGAAGG
TATCGCGGATGCGTGCATAGGAGGCGGTAGCATCCCAGCTCCACACCGGATTGGCCGGGT
CCGAGCGCCAGTCGAAGCCGAACAGGGTGGTCAACGCGCGCTCTTCCTTCAGGCCATCGG
TATTGCGCACGCGTACCTGTTCGCCACCGAGCGTATCGACGTGCACATCCTCAACGAAGA
TCTCCGGAGCACGGAAGCCGGTGGCGATGCCCGCCCGCCATTTCAGGTTCGGTGTAGCCT
GCCAGGCCAGCGCGATGCGCGGCGAGAACACCGCGTTGTCCAGTTCCGAGCTCTTGTCCA
CGCGTGCACCCAGCACCAGGTCGACGTTGTCGCGCAGGCTCCATTCGTCCTGGATGAACG
CGCCCAGGTTGTGGAAGGTCGCATCCTCCAGCACCGCAAGACGCTGCCCGTCACCGGTGC
GGTTGTCGTCGCGCAGCGCCTCGTGCTTGTACTGCACACCGAAGGCCAGCGCATGCGCGC
CCAGCCGCCAGTTCAACTGGCTGTCGATGTAGTGCAGCGGGTTGTGGGTGCGGCCGTACT
GGCGCCACGAACGCGAGGCCGCGCTGCCGGCCACGTTGCGGTCCAGCTGCGACGGGTCAT
AGCCGGGTGCGGACGGATCGGTGACTACGTCGCCGAGACCGCCGTAGAAGCTGTCGCGGT
CGATGTCGGCGAAGGCGTAGGCCAGGCGGAAATCGACGTCGGCAGTGATCTCCTGGTCCC
ACGACACACTGCCGCGCCGGTATTTCGTATCCAGCGATTCGGCGATGTTGGCCAGGTATT
CGGGCTGGTCCAGGCGGTTGCCGCCGCGGCGGGTTTCATCGGTCACCTGCAGGTCCAGGC
GCAGCCGCGTGCCCGGCGTGGGCGCGTACCAGGCCTGCAGCCCGCCGACCTTGAGGTTCT
TGCGGGTGATCTCGGTGTAGCCGTCACCGTTGTAGTCGATGCCGTTGTTCCAGTTGCGCT
GGGCAATCACGGACAGGCCGGCGTCTACTTCCTTGGCCACCAGGTCCAGCCGCACGTCGG
CGTTCTTCTGCGGCGTACCTTCCAGGACATCCACGCCGGCCTGCACATGGCCACCACTGC
GCGCCGGCAGCGGCGGAATCAGGTTGATCACACCGGCAACCGCACCCGGGCCGTACAGCG
CCGAGCCACCGCCCTTGACCACTTCGATGCGGTCGACGAATCCGGCCGGGATCTGTTCCA
GGCCGTACACGCTGCCCAGCGTGGACAGCAGCGGGATGCCATCGAACAGCAGCTGGTTGT
AGGCACCGGGCAGGCCCAGCAGCTGCACTTCGCTGGTGTTGCAGTTCTGGCAGTTGCTCT
CCACGCGCAGGCCGTTGATCAGCTCGGCGGCGCGCGAGAAGTCGGTGGCCGCGCGCAGCG
CGATGTCTTCCTTGCGCAGCACTTCGGTGCGGATCGGCACGTCCGACAGCAGGCGTTCGC
TGCGCGTGGCGGTGCTCACCTTGACCTGCACACGGTCCAGTTCGGTCGGTTTCGGAGTGG
CGGCCAGTGCGGGCAGCGGCAGGGTCAGGGCAATGGCGGCGGCCAGGGGCAGCCGATGGA
AGAGGGGCGTGGCAACGGGCATGAGGGCGTCGTCCTTGGGGAAAGAAAGGCGGCGAGGGC
GACCTGGCTGACGCATATGAAAGCAGTGGCTTATCAATATAGCAAGTGCTATATAATGAC
GCCGCAGTCATTCCGAGCGGAACGCCGACCGAGCCAGATCATGGCCGTGTTATAACATTA
CATTTGGCGGCCGCAACCCTGCCTGTGGTCATGCACCGAGGTTGGTGTTGCTGTGTGGTT
GGGGTCAGAGCCCTTTCCCTTGGAAAGGGATCCGACCCCGGGGGCGATCGTCAGCCGCGG
CGGAACGCGGCGGGCGTGCGGGCGCCGACGATGATCATGCGGATCATCGTGGAGATCTCT
TCGATCAGCTCCGGGTCCTTCTCCGGCGGCAGGTCCATGGCGGTGGCACCCATCGCGAAC
ACCAGCCGGGTGATGGCCTTGGCCACCAGTTCCGGGGCATGCAGCACGGCGCCGTCCAGC
GCGGCCAGACGCACCAGGTCGTGCTGCAGCTCTTCCTCGAAATAGTGCAGCTCACGTTCG
ACCGCGTGCTTGAAGTCGTCCGAACCCACCGCGCCTTCGCGCAGCAGTACGTGCAGCAGC
TTGTCGTCGGCGCGCAGCTGTTCCATGAAGGTCTCCACCGAAACCCGCACCACGCTGGTG
GCGGTGGAGGTGGCGCGCTGGCGGGCCTCGCCGATGATGGTCCGCAGCGAGCGGCCGGCG
GCGTCGATCAGCGCCACGGCCAGTTCGTCCATGTCGCGGAACTGCCGGTAGAAGCTGTTC
GGCGCGATGCCGGCCTCACGTGCCACTTCGCGCAGGCTGAGCGTGGACAGGCTGCGGTGC
GGCCCGATCAGTTTCAGGGCGGCGGCCAGCAGGTCCTCGCGGCTCACCGTACGGCGGGCC
GGGCTGTTGGCATCTTCAGGCGTCGACAAGGCGGTGGCGGCGGCCATGGGGGTTCCGGTG
GGGCGAGGCTGAATCATACCCAATCCGGTTCAATATACACATGTATACACAGGTGTATGT
GCGCCCGTATAGTTCGCCCATGAGCGCTGTCGTCCGTCCGTCCCTGTTCTCTCCGTACCG
CTGGGTCTCGCCGTCGCTGTTCGATTTCTGGGCAGGCCAGCTCAATCCCCTGTGGACCCT
GCGCGAGCCGGTGGCCCGCCTGGTCCGGCGAGAGCCGGCCGGCGAGGGCGCGGCGACCCT
GGTCCTGCGCACCAACCGGCACTGGGCCGGCATGCGCGCCGGCCAGCACGTCACCCTGGG
CGTGGAGATTGAAGGGCGCCTGTGGCAGCGCAGCTACAGCCCCACCGCACTGGGTCGGCG
CGAGCTGGCGATCACCGTCAAGGCGATCGACGGCGGCCTCGTCAGCCAGCACCTGGTCAA
CCGCGCGCAGCCGGGCGAACTGTTCCGCCTCGATGCCGCCTTCGGCGAGTTCCACATGCC
GGCTGCGGCGCCGGTGTTGCTGCTGGCTGCCGGCAGTGGCATCACGCCGATGCGCAGCCT
GTTGCGCGACGCCTGCCAGCGCCCGCTGGCAGCGCCGGTGGACCTGTTCTACTGGGAACG
CAGCGCCGCCCACCTGCAGTTCCGTGATGAGCTGCAGGCGTTGGCCGCCAGCCAGCCGAA
CCTGCGTGTGCACCTGCTGACCACCCGCGAAGGGGATGTGCCCGCCGCACGTATAGATGC
CCACGACCTGCAGGTGGCGGGCGATGACACCCCGTTGGCGCAGCGCCATGTGCTGGCCTG
CGGCCCGGACGGCTTCGTTGCCGCCGCCCGCGAACGCCTGGCGCACCAGGTCGCCGGTTT
CCAGGCGGAAGCGTTCACTCCTCCCGCACCGCTGCGTGACGCCAGCAGTGAAGGGGAGGT
CGTGCTGACGCTGGCGCGCAGTGGCCGCCAGCTGAGCGTGCCGCGTGGCAGCTCGTTGCT
GGAAAGCCTGGAAGCCCATGGCATCAAGCCCAGGCATGGCTGCCGCATGGGCATCTGCAA
CACCTGCAGCTGTGACCGCGTCAGTGGCGCCACCCGCCACCTGCGCACCGGCGACCTGCA
GTCCGAATCGGCGCAGCCGGTACGGATCTGCGTGAGCGCACCGACCACCGACCTGACCCT
GGATCTCTGAGGACGCCTGCCATGACCCGCGCTACCGACCGTGCCCTGAGTACTGCCGAG
ATGCATGCCTTCGGTGAGGAACTCGACGCGATCCGCGACCGTGTGATCGGCAGCCTCGGC
GCCTCCGATACCCGCTACATCCGCCGCGTGGCCGCCGCCGTGCGCTGGTTTGGCGTGGGG
GGCCGTGGCCTGCTGTTCCTGGCGGCGTTCTCGCCGCTGTTCTGGATGCCGCTGCTGTGG
CCGGCCGCGATCACCGGCACGCTGCTGCTGGCGCTGTCGAAGATCCTGGAGAACATGGAG
CTGGGCCACAACGTCATGCACGGCCAGTTCGACTGGACCGGCGACCCCAAGCTCAACGGC
AATACCTATGAGTGGGACATCGTTGCCACTGCCGACAACTGGCGCAAGACCCACAATTTC
CGCCACCACACCTATACCAACGTGCGTGGCATGGACGATGACATCGGTTATGGCCTGCTG
CGCATCTTCCCGGAGCAGCGCTGGAAGCCGTTCTACCTGCTGCAGCCGATCATCGCGCCG
ATCTTCGCGCTGCTGTTCCAGTGGGGCGTGGCCGCGCAGGACCTGCGCCTGGGCCGCTGG
CTGAAGGGCCGTATCAGCGGCCGTGCGATGTGGCTGCAGACCCGCCCGGTGGCGCGGAAA
ATGGCCCGCCAGGTGCTGAAGGACTACGTGTTCTTCCCGCTGCTGGCCGGCCCGTTCTTC
CTCACCGTGATGCTGGGCAACATGGTGGCCAACGGACTGCGCAACATCTGGACCTACGTG
ATCATCTTCTGCGGCCACTTCACCGCCGAATCGGAAACCTTCCCGAAGGAATGCCTGCGC
AATGAATCGCGCGGCCACTGGTACCTGCGCCAGCTGCGCGGTTCATCCAACATCAGCGGC
GGCTTCCTGATCAACGTGCTGTCGGGCAACCTCAGCCACCAGATCGAGCATCACTTCTAT
CCGGACCTGCCGGCCAACCGCTATGCGGCCATTGCCAAGGAAGTGAAGGACATCTGCCGT
CGCTACGGCCAGCACTACAACAACGGCTCGCTGCCGCGCCAGTTCGGCCAGGTGGTCTGG
CGCATCCTGCGCCACGCGTTCCCGAGCAAGCCGCGCCGCCTGCCGATGTCGGACATCATG
TCCGCACCGGCATCGGCCAACGCGGGCTGATCAACTCAGCCCGCTTTCGCCGGCTCCGCC
TGCTCGCGGTCCAGGCGGCGCAGGAACACCTGCATTTCCTTGCGTGCCTGCTGGTCGCCC
TTGCTGCCGGCCACGCTCAATCCGCGCTGCCAGGCTTCGCGCGCCGCCTGCGGCTGGCCA
CTGGCCAGCCAGGCCTTGCCCAGCAGCTTCCACGCCGCCGAGTACTGCGGATCAAGCACC
ACGCAACGGCCCAGATGGGTGGCCGCGCGCACCGGGTTGCCGGCATCCAGCCAGCCCTTG
CCCAGGCCGAAGCGCAGCAGCGCGCCATCCTTGCCGGCGGCGAGCATGCATTCCAGAGCT
TCGATGTTCATCCGCGCACCTCCACCAGCAGTTCGGCCGGGCCGGGCTGGAAGCGGCCGC
GATGGAACAGCAGCGGCGCGCCGCCGTTCTCGTGCACGTCGATGATGCGGCCGGCCAGCA
GCAGGTGATCGCCCACCGGCCACTGTGCGTGGCGGGTACAGGTGAGATGGGCGACCGCAC
CGGCGATGCGGGGTGCGGCGTCCTCGTCGTCATCCAGCAATGCCAGGCCGTCGAAGCGAT
TGCGGACCTGCGGATCGGCGAAGCGCCGGGCCAGCGCTTCCTGGTCGGCCGCCAGCACGC
TGATTGCAAAGCGGGTGGCGCGCTGGAAGGTGGACAGGCTCTGCGCGTGCAACGCCAGGT
TCCACAGCACCAGCGGTGGCTGCAGCGAGACCGGTACGAACGAGTTGATGGTCAGGCCGA
CCGGCTTGCCCTGTGCATCGCGCGCGCAGACGATGGCCACGCCGGTCGGGAAATGGCCGA
GCAGCCGCCGCAGGGCACGCGGCGGCATCTCGACCGACGGCACCGGCGCCGGTGCGGGGA
AGACCCCCGCCCACGGCCCGGCGTACCGCACTGTCTCGCCGCTCATGAGGCCCGGGCCTG
GCGGTAGCGCCGGCCGACCTCGGCCCAGTTGATGATGTTGAAGAACGCACCGATGTAGTC
CGGGCGACGGTTCTGGTAGTGCAGGTAGTAGGCGTGTTCCCAGACGTCCAGCGCGAGGAT
CGGGGTATTGCCTGACAGGCCCACGGTTGCACCCATCAGCGGGCTGTCCTGGTTGGCGCT
GCTTTCGACCTGCAGGCGGCCGTCGCGATCACTGGTCAGCCAGGCCCAGCCGCTGCCGAA
ACGGGTCTGCGCGGCCTTGCTGAAGGCGTCCTTGAAGGCATCGAAGCTGCCCAGGTCACG
GTCGATGGCGGTGGCCAGTTCCTCATCGGGTGCACCACCGTCGGCGCTGAGCACGGTCCA
GAACAGGCTGTGATTGGCGTGGCCACCGCCGTTGTTGCGGACCGCGCCACGCTGCGCCTC
GGGCACGGCACCGAGGTTGGCGATCAGCGCCTCGACCGGCAGCTCGGCGATGCCGGCCTG
CTCGATGGCGGCATTGAGGTTGTTGACGTAGGCCTGGTGGTGCTTGCTGTGATGGATCTC
CATCGTGCGCGCATCGAAGTGCGGCTCAAGGGCGTCGTAGGCGTAGGGGAGCGGGGGAAG
CGAGTACGACATCGAAGCAATCTCCGTGGGGAAGGCCAGTGGCTGGCCGTGGGGAGATTG
TTATCGCACCTCAACATTGGTTGAGGTCAAGGGGCGGGATTGAAATGCGTGCGCGTTCGT
CGCCTTGATTCTTCCTGGCAGGCAGGGGCTGATGGGTCAGCGCAGGACACGCCGTGAACC
CATCCATGGGGGCTCGATGGCGCCATCCGTGGCGCCAACGGTCCTGCGCTGACCCATCAG
CCCCTGCAGGACAGCTCCCTGCGCTGGCGCGGAGACGGAGTCAGAGGCAGGAGCAGGAGC
GGCATGGTAGTGAAAAGACAATGACACCCCAAACACAAAAATAGAGTGGAGTTCCCCCCC
CCCTCACAAACACACAACCAAATCTAAA
>contig00025 len=16594 cov=35.9 corr=0 origname=NODE_25_length_16594_cov_35.922041_pilon sw=shovill-spades/1.0.4 date=20230425
CGGGCAGTCAACGTGGGCGTAGTGACGGATCGGGGATTCGTATTCGACGTGCGCGGTCGA
GATCGTGATACCACGAGCCTTTTCTTCCGGCGCGGCGTCGATCGAGGAGTAATCCTTGAA
CTCGCCACCGAAGCGCTCGGCACCGATCTTGGTCAGTGCGGCGGTCAGCGTGGTCTTGCC
GTGATCGACGTGACCGATGGTGCCGACGTTGACGTGCGGCTTGGTGCGCTCGAACTTACC
CTTTGCCATTGTTCTATACCTTGATTGTTCGTAAGTGGTTTCAAGAGAGGCTGAGCGAGG
CTCAGCCCTTCTTCATGACGGCTTCGGCGATGTTGGTCGGAGCCGGCTCGTAGTGATCGA
ATTCCATGGTGAAGGTGGCGCGGCCCTGGGTCTGCGAACGCAGCGCAGTGGCGTAGCCGA
ACATTTCACCCAGCGGGATCATCGCGTTGATGATGCTGGCCGAACCGTCACCGGTGGTGT
CGGAACCCTGCAGCACGCCGCGACGACGGCTGACGTCGCCCATCACGTCACCCTGGTAAT
CCTCCGGGGTCACGATCTCGACCTTCATGATCGGCTCCAGCAGCACCGGCTTGGCCTTGG
CGAAGCCCTGCTTGAAGGCCATCGACGAAGCCAGCTTGAACGCCATTTCCGAGGAGTCGA
CGTCGTGGTACGAACCGAACACCAGCTTCACCTTGACGTCCACGACCGGGAAGCCAGCCA
GCGGACCGCTGGTGATGGTTTCGCGCAGGCCCTTTTCAACCGACGGAATGAATTCCTTCG
GGATCACGCCGCCGGTGATGTCGTTGATGAACAGGAAGTCGTCCTTGATGGCCGGAGCCA
GCTTCGGATCGGCACGGTCTTCAGCGGTGATCGGCGACAGCTCGATCACGACGTGACCGT
ACTGACCCTTACCACCGGACTGCTTGGCGTGCTTGTAGTCCGACTTGACGTCGGCCAGGG
TGATGGTTTCGCGGTAGGCCACCTGCGGCGCGCCGACGTTGGCTTCAACGTTGAACTCGC
GCTTCAGGCGGTCGACGATGATGTCCAGGTGCAGCTCGCCCATGCCCGAGATGATGGTCT
GGCCGGACTCTTCGTCGGTCTTGACGCGGAACGACGGATCTTCCTGCGCCAGACGGCCCA
GGGCCAGACCCATCTTTTCCTGGTCCGACTTGGTCTTCGGCTCGACGGCCATCGAGATCA
CCGGCTCCGGGAACGTCATGCGCTCCAGGATGATCGGCGCGTCCACGGCGCACAGGGTGT
CACCGGTGGTGGTGTCCTTCAGGCCCACGGCAGCAGCGATGTCACCAGCCAGAACTTCCT
TGATTTCCTCGCGGTTGTTCGAGTGCATCTGCAGGATGCGACCGATGCGCTCCTTCTTGC
CCTTCACCGAGTTCAGCACGGTGTCGCCACCGTTCAGGGTGCCCGAGTAGACGCGGAAGA
AGGTCAGTGCGCCGACGAACGGGTCGGTGATGATCTTGAAGGCCAGCGACGAGAACGGAG
CCTTGTCGTCCGACTTGCGGGTCATCTCGACGGTGTCGTCGTCAACGTCCACGCCCTTCA
CGTCCGGCACGTCGACCGGCGACGGCAGCAGCTGGATCACGCCGTCCAACATGGCCTGCA
CGCCCTTGTTCTTGAAGGCCGAGCCGCAGTACATCGGCACGATCTCGGTGGCCAGGGTGC
GGGTACGCAGCGCGTTGATGATTTCAGCCTCGGCCAGCTCTTCGCCGCCCAGGTACTTTT
CCATCAGCTCTTCGCTGGCCTCGGCAGCGGTCTCGACCATGAACTGGCGAGCCTCTTCGG
CAGCCGCCTGCAGATCGGCCGGGATGTCGCTGTATTCGAACTTCATGCCCTGCGAAGCCT
CATCCCAATGGATGGCCTTCATCTTCAGCAGGTCGACAACGCCCTTGAAGTTGTCTTCAG
CGCCGATCGGCAGCTGCATCGGCACGGCGACCGCGCCCAGCTTGGCCTTCAGCTGGCCGA
CGACCTTCTGGAAGTTGGCACCGGTGCGGTCCATCTTGTTGACGAACGCGATGCGCGGCA
CGTGGTACTTGTTGGCCTGGCGCCACACGGTTTCCGACTGCGGCTGCACGCCACCGACGG
CACACAGGACGAAGACGGCACCGTCGAGCACGCGCAGCGAGCGCTCCACTTCGATGGTGA
AGTCGACGTGCCCGGGGGTGTCGATGATGTTGAAGCGGTGCTCCGGCAGGGACTTGTCCA
TGCCCTTCCAGAACGCGGTGGTGGCAGCGGACTGGATCGTGATGCCACGCTCCTGCTCCT
GCTCCATCCAGTCCATGGTGGCGGCGCCGTCGTGCACTTCACCGATCTTGTGGCTCTTGC
CGGTGTAGAACAGGATGCGCTCGGACGTGGTGGTCTTGCCGGCATCGATGTGAGCCATGA
TGCCGAAGTTACGGTAACGCTCGATGGGAGTGGAACGGGCCACGGGAGCCTCTCAGATTT
CTTGGATTTCGGATGGCCGAACGCCGCCTTTCGGCGGCCTTCGGATTGGCGCAGCCCTTC
TGGGACCGCGAGGCAGCACGCACCGAAGTGGTGCTGCCCTGCCTGTTTTACAAGGCCGTC
AAACTCACCAGCGGTAGTGGGCGAATGCCTTGTTGGCTTCGGCCATGCGGTGGGTTTCTT
CGCGCTTCTTGATGGCGCCGCCACGGTTTTCCGAGGCGTCGATCAGTTCAGCAGCCAGCT
TCTTCGGCATGGTGTTCTCACCACGCTTGCGCGCGGAGTCGATCAGCCAGCGCATGGCCA
GGGCCATCTTGCGCGACGAACGCACTTCGACCGGCACCTGGTAGGTGGCACCACCGACGC
GACGCGACTTGACTTCGACCGCCGGAGCGACGTTGTCCAGAGCCTTCTGCACCAGTTCAA
TGGCGTTGGCGCTGCTGTTCTTCTCGGTGATCACGTCCATGGCGCCGTACACGATCTTTT
CGGCGACGGACTTCTTGCCGCTCTGCATGACCATGTTGATGAAGCGGGCGATGGTTTCGC
TTCCGTGCTTCGGATCGGGCAGGACGGAACGCTGCGGAGTATTACCCTTACGCGACATAG
TGCTCTCTCCTTATGCCTTCGGACGCTTGGCGCCGTACTTGGAACGGGCCTGGCGACGCT
TGGCAACGCCGGCGGCGTCGAGCGAGCCACGAACGGTGTGGTAACGCACACCCGGCAGGT
CCTTGACGCGACCGCCGCGGATCAGGACCACGGAGTGCTCCTGCAGGTTGTGGCCTTCAC
CACCGATGTAGGAAATCACTTCTTCCTGGTTGGTCAGGCGGACCTTGGCAACCTTGCGCA
GAGCCGAGTTCGGCTTCTTCGGAGTGGTGGTGTAGACACGGGTGCAGACGCCACGGCGCT
GCGGGCACTTGTCGAGCGCCGGCGAGGCACTCTTGTAGGTGGTCGCTTGCCGCGGCTTGC
GGACCAGCTGGTTGATCGTCGCCATCAGTAGGTTCTTCTGATTGGTGGCCGGAAAATCCG
ACCAGAGATGCGGAAATGTTAAAGCAGGCCGAAATTCTGGCCTGCTGAGACAGACGATTG
TAGCAACCTGCCAGGAAAGCAGTCAAACGCCTCCTGTCAAGCCCGTCCCTGATCCCGGGA
CGTTACTGGGGGGCCTCCATGTACCCCGTTCAGGTTGACAGGGTCGATCGCGGACGATCT
CCCCTGCCCTTTCCCAATCCCATCGATGGACCGATGGGGTGGTCCGGCCTTGCGGCCGGA
CCGGCTACCTCATTCTTCGCCCGACGCCTGTTCAGCTTCGGCTTCAACCACCGGCGCCTC
GACCGCGGCCGGGGTACCGGCCAGGGTCTGCATTTCCGACTCGGTGAGACCGGAAGCGCC
GCGACGGCGGTTGCTGTGGTACGCCAAGCCGGTACCGGCCGGAATCAGGCGACCCACGAT
GACGTTTTCCTTCAGGCCACGCAGGTTGTCCGAGGTGCCGCGGACGGCCGCTTCGGTCAG
CACGCGGGTGGTTTCCTGGAACGAAGCGGCCGAGATGAACGATTCGGTCGCCAGCGACGC
CTTGGTGATACCCAGCAGGACCGGATCGAAGTGCGCCGGCAGCTCGTTGCGGGCCGACAG
GCGCGCATTTTCCTCGATAACGCGCTGACGCTCCACCTGTTCGCCGTTCAGGAACTTGCT
GCTGCCCTGATCGGTGATCTCGACCTTGCGCAGCATCTGGCGGGTGATCACCTCGATGTG
CTTGTCGTTGATCTTCACGCCCTGCAGGCGGTACACGTCCTGGATTTCCTTCACCAGGTA
GGCCGCCAGCGGCTCGACGCCCAGCAGGCGCAGGATGTCCTGCGGGCTCGGCTCGCCGTC
CACGATGGTTTCACCCTTGGTGACATGCTCGCCTTCGAACACGATGACCTGGCGGTACTT
CGGGATCAGCTCTTCGTGCTCCGAACCATCGGTGTCCTTGATGATCAGGCGCTGCTTGCC
CTTGGTGTCCTTACCGAAGCTGATGATGCCCGAACGCTCGGCCAGCACCGCCGGATCCTT
CGGCTTGCGCGCTTCGAACAGGTCGGCCACGCGCGGCAGACCACCGGTGATGTCGCGGGT
CTTCGACGCTTCCTGCGGGATCTTGGCGACGACGTCGCCCACGCCCACCGGGGCGCCGTC
CTGCAGGTTGACGATCGAACGCGGCGGCAGCAGGTACTGCGCCGGCAGGTCGGTGCCCGG
AATCGACAGGTCGTTGCCCTTGGCGTCGACGATGCGCACGATCGGGCGCAGGTCCTTGGC
CTGGGTACCACGACGCTTCGGATCGGTGATTTCGCGCGAAGCCAGGCCGGTCAGCTCGTC
AGTCTTCTCGATGACGGTGATGCCATCAACGAAGTCGATGAAGCGGATGAAGCCGGCCAC
TTCCGACACGATCGGGTGGTTATGCGGATCCCAGTTGGCCACGGTCTGGCCAGCCTTGAT
CGCATCACCGTCCTTGGACGTGATGGTCGCACCGTACGGCAGCTTGTAACGCTCACGCTC
ACGGCCGTGGGCATCGAGCACCGAGATTTCGCCCGAGCGCGACACTGCGACCAGCGAGCC
GTTGGCATGCTCGACCGACTTGAGGTTGCTGAACTTGACCGAGCCGGTGGTCTTGACGGT
GATGTTGTCGACCGCTGCAGCTCGCGACGCCGCACCACCGATGTGGAACGTACGCATGGT
CAGCTGGGTACCCGGCTCACCGATGGACTGCGCGGCGATGACGCCGACCGCTTCACCGAT
GTTGACCAGGTGGCCACGGGCCAGGTCGCGGCCGTAGCAGCGCGAGCAGACACCGAACGC
CGATTCGCAGGAGATGGTCGAGCGGACCTTGATGGTCTGCACGCCGGCATCTTCCAGCTT
GGCGACCCAGGCTTCGTCGAGCAGGGTGTTGCGGGTGACGATCGGATCCTCGTCGTTGCC
CGGCAGGAACACGTCCTCGGCAACCACGCGACCCAGCACGCGGTCCTTCAGCGGCTCGAC
CACGTCGCCGCCTTCCACGATCGGGGTCATGATCAGGCCTTCGGTGGTACCGCAATCCAC
CTCGGTGATCACCACGTCCTGCGCGACGTCGACCAGACGACGGGTCAGGTAACCCGAGTT
CGCGGTCTTCAGCGCGGTATCGGCCAGACCCTTACGGGCACCGTGGGTGGAGTTGAAGTA
CTCCTGCACGTTCAGGCCTTCGCGGAAGTTCGCCTTGATGGGCGTCTCGATGATCGAGCC
GTCCGGGCGGGCCATCAGGCCGCGCATGCCGGCCAGCTGACGGATCTGCGCCTGCGAACC
ACGCGCACCGGAGTCGGCCATGATGTACAGCGAGTTCATCGACTTCTGGTCGATGGTCTC
GCCCTTGGCATTGACCACCTTCTCGGTACCGATGGTGTCCATCATCGCCTTGGCGATGCG
CTCGTTGGTGCGCGACCAGATGTCGACCACCTTGTTGTAGCGCTCGCCGGCGGTGACCAG
GCCCGACTGGTACTGCTCCTGGATTTCCAGCACTTCGGCTTCGGCCTCGGTGAGGATGCC
CTTCTTCTCGTCCGGGATCAGCATGTCGTCGATGCCGATCGAGACGCCGGCGCGGGTCGC
GTAGGCGAAGCCGGTGTACATCAGCTTGTCGGCGAACACGACCGTGTCCTTCAGGCCCAG
CTGGCGGTAGCTGGAGTTGATCAGGCGGCTGATGTTCTTCTTGGTCAGCTCGGTGTTGGC
CAGCGCGAACGGCAGGCCTTCCGGCAGGATTTCAGCCAGCAGGGCGCGACCGATCGTGGT
GTCCACGATCGAGGTCTTGTTCTGCTTGTTGCCGTCTTCGTCGGTCACCACCTCGGTGAT
GCGGACCTTGACCTTGGCGTGCAGTTCCACCACGCGGTTGTCGTAGGCACGCTTCACTTC
GGCGATGTTGGCGAAGGCCATGCCCTCGCCCTTCTTGTTTTCCAGCGAGCGGGTCATGTA
GTACAGACCCAGCACGACGTCCTGCGACGGCACGATGATCGGCTCGCCGTTGGCCGGCGA
CAGGATGTTGTTGGTCGACATCATCAGCGCACGCGCTTCCAGCTGGGCTTCCAGCGAGAG
CGGCACGTGGACGGCCATCTGGTCACCGTCGAAGTCGGCGTTGAACGCGGTGCAGACCAG
CGGGTGCAGCTGGATGGCCTTGCCTTCGATCAGCACCGGCTCGAACGCCTGGATGCCCAG
ACGGTGCAGGGTCGGCGCACGGTTCAGCATCACCGGATGCTCGCGGATGACCTCTTCCAG
GATGTCCCAGACTTCGGCTTCTTCGCGCTCGACCAGCTTCTTGGCGGCCTTGATGGTGGT
GGCCAGGCCACGACGCTGCAGCTTGGCGAAGACGAACGGCTTGAACAGCTCCAGCGCCAT
CTTCTTCGGCAGGCCGCACTGGTGCAGGCGCAGGTACGGACCGACCACGATGACCGAACG
GCCCGAGTAGTCGACACGCTTGCCGAGCAGGTTCTGGCGGAAGCGACCCTGCTTGCCCTT
GATCATGTCGGCCAGCGACTTCAGCGGGCGCTTGTTGGTGCCGGTGATGGCACGGCCGCG
ACGGCCGTTGTCCAGCAGCGCATCGACCGATTCCTGCAGCATGCGCTTTTCATTGCGCAC
GATGATGTCCGGCGCGCTCAGCTCGAGCAGGCGGCGCAGGCGGTTGTTGCGGTTGATGAC
GCGGCGGTACAGGTCGTTCAGGTCGGAGGTCGCGAAGCGGCCGCCATCCAGCGGGACCAG
CGGGCGCAGGTCCGGCGGCAGTACCGGCAGCACGGTCATGACCATCCATTCCGGACGGTT
GCCCGATTCCAGGAAGGCCTCGATCAGCTTGATGCGCTTGGTGAGGCGCTTGAGCTTGGT
TTCCGAACCGGTAGCGGCGATTTCCTCGCGCAGGCGGGTCATTTCCGACTGCAGGTCGAT
CGTGCGCAGCAATTCGTACACGGCCTCGGCGCCCATGGCGGCGTCGAAGTCGTCACCGTG
CTCCTGGCGGGCCTGCAGGTACTGTTCCTCGGTCAGCAGCTGGCGGCGCTCCAGGGCGGT
CAGGCCCGGCTCGGTCACCACGTACGCTTCGAAGTACAGCACGCGCTCGATATCGCGCAG
GGTCATGTCCAGCATCAGGCCGATGCGCGACGGCAGCGACTTCAGGAACCAGATGTGCGC
GACCGGCGACGCCAGGTCGATGTGGCCCATGCGCTCACGGCGCACCTTGGCCAGGGTCAC
TTCGGTGCCGCACTTTTCGCAGACCACGCCGCGGTGCTTCATGCGCTTGTACTTGCCGCA
CAGGCACTCGTAGTCCTTCACCGGGCCGAAGATGGCGGCGCAGAACAGGCCGTCGCGTTC
CGGCTTGAAGGTACGGTAGTTGATGGTTTCCGGCTTCTTCACTTCGCCGAAGGACCACGA
ACGGATCAGGTCCGGCGAGGCCAGCGCGATCTTGATCGCGTCGAAGTCCAGCGTCTGGCG
CTGCTGGTTGAAGAGGTTGAGCAGGTCTTTCATGGTGTTCTCCAGAAGGAGGAATGCTGT
GTCGATGGGCTTTCAGTTGACTGCCAGCGGCGCGGCGGCGGAGGCCGCCGCGCCGGCATG
GATCAGTTGTCTTCCAGTTCCATGTTGATGGCCAGCGAGCGGATTTCCTTCACGAGCACG
TTGAAGGATTCCGGCATGCCCGCAACCATCTCGTGCTCACCGTCGACAATGTTCTTGTAC
ATCTGGTTGCGGCCCTGCACGTCATCGGACTTCACCGTCAGCATTTCCTGCAGGGTGTAG
GCCGCGCCGTAGGCTTCCAGCGCCCAGACTTCCATTTCACCGAAGCGCTGGCCGCCGAAC
TGCGCCTTGCCGCCCAGCGGCTGCTGGGTGACGAGCGAGTACGGACCGGTCGAACGGGCG
TGCATCTTGTCGTCGACCAGGTGGTTCAGCTTCAGGTAGTGCATGTAGCCAACAGTGGTG
TGGCGATCGAAGGCTTCACCGGTGCGGCCGTCGTACAGCTGGGTCTGGCCGCTGCTCGGC
AGGTCGGCCAGTTCCAGCATGCGCTTGATTTCCGCTTCGGTGGCGCCGTCGAACACCGGG
GTAGCCATCGGCACGCCGTCGGTCAGGTTACGGGCCAGGCGCAGCAGTTCCTCGTCGCTG
AACTGCGACAGGTCGACACGGTTGGCCACGTTGGTGTCGTCGTGGTTGTAGATGTCGTCC
AGGAACTTGCGCAGGTCGGCGACCGCCGCCTGGGCTTCCATCATCGCCTGGATCTTGCGA
CCCAGACCCTTGGCGGCCCAGCCCAGGTGCACTTCCAGGATCTGGCCGATGTTCATACGC
GACGGCACGCCCAGCGGGTTCAGCACGATGTCCACGGTTTCGCCCGAGGCCATGTACGGC
ATGTCCTCGACCGGCACCACGTTGGAGACCACACCCTTGTTGCCGTGGCGGCCAGCCATC
TTGTCGCCCGGCTGGATGCGGCGCTTCACGGCCAGGAACACCTTGACCATCTTCAGAACG
CCCGGAGCGAGGTCATCACCGGCGGTGATCTTGCCGCGCTTGTCGGCGAAGCGACGCTCG
AACTCCTTCTCGTGCGCCTGGATCTGCTTCTGCGCGCGCTCGATGGCTTCCGAAGCGTCC
TCGTCCTTCATGCGCAGGGCGAACCAGTCAGCCTTCTTCAGGCCGTCCAGGAAGGCGTCG
GTGATCACGTCACCCTTCTTCAGGCCAGCGCCACCGTTGACCACCTTGCCCACGATCTGC
GAACGCAGACGCATGTAGATGGCGGCTTCCAGGATGCGGAACTGGTCGTCGAAGTCCTTC
TTGACGCGCTTGATTTCAGACTCTTCGATCTGGCGGGCGCGCTTGTCCTTCTCAATGCCG
TCGCGGGTGAAGACCTGCACGTCGATGACAGTGCCGTCCATGCCCGGCGGAACGCGCAGC
GAGCTGTCCTTCACGTCCGAAGCCTTCTCGCCGAAGATCGCGCGCAGCAGCTTCTCTTCC
GGGGTCAGCTGGCTTTCGCCCTTCGGGGTGACCTTGCCGACCAGGATGTCGCCGGCGCGG
ACTTCCGCACCGATGTACACCACGCCGCTCTCGTCCAGGCGGTTCAGCGCCTGCTCGGAG
ACGTTCGGGATGTCGGCGGAGATTTCCTCCGGCCCCAGCTTGGTGTCACGCGCGACGCAG
GTCAGCTCTTCGATGTGGATCGTGGTGTAACGATCCTCTTCCACCACGCGCTCGGAGAGC
AGGATGGAGTCTTCGAAGTTGTAGCCGTTCCACGGCATGAACGCGATCAGCATGTTCTGG
CCCAAGGCCAGTTCGCCGATGTCGGTGGACGGACCGTCGGCCAGCACGTCGCCGCGGGCG
ATGACGTCACCGACCTGGACCAGCGGACGCTGGTTGATGCAGGTGTTCTGGTTCGAACGG
GTGTACTTGACCAGGTTGTAGATGTCCACGCCTGCGTCGGTGGCGCCAACGATCTCTTCC
TCGTTGACCTTGACCACGATGCGGGCCGCGTCGATCTGCACGATCTCGCCGCCACGGCGG
GCGTTCACGGTCACGCCCGAGTCGCGCGCCACGGCGCGCTCGATGCCGGTACCCACCAGC
GGCTTCTGCGCACGCAGGGTCGGCACGGCCTGACGCTGCATGTTGGCGCCCATCAGTGCG
CGGTTGGCGTCATCGTGCTCCAGGAACGGAACCAGCGCAGCCGCGATCGACACGGTCTGC
ATCGGCGAGACGTCCATGAAGTGGACTTCCGCCGGCGGCTTCAGCAGCGATTCGCCCTGG
AAGCGGCACGGAACGAACTGCTCGGTCAGCACGCTGTCGGCATTGGTCAGGGCGTTGGCC
TGCGCAATGACGTACTCGTTTTCTTCGATCGCCGACAGGAACTCGACTTCGTCATGGACC
TTGCCGTCCACGACCTTGCGGTACGGGGTCTCGAGGAAACCGTACTGGTTGGTGCGGGCA
TACACGGCCAGCGAGTTGATCAGGCCGATGTTCGGGCCTTCCGGGGTTTCGATGGTGCAG
ACGCGGCCGTAATGGGTCGGGTGCACGTCGCGCACTTCGAAGCCGGCGCGCTCACGGGTC
AGACCGCCCGGGCCCAGGGCCGAGACGCGACGCTTGTGAGTCACTTCCGACAGCGGGTTG
TTCTGGTCCATGAACTGCGACAGCTGCGAGGAGCCGAAGAACTCCTTGATGGCAGCGGCG
ACCGGCTTGGCGTTGATCAGTTCCTGCGGGGTCAGGCCTTCCGACTCGGCCATCGACAGG
CGCTCCTTGACCGCGCGCTCGACGCGGACCAGGCCGACGCGGAACACGTTCTCGGCCATT
TCACCGACCGAACGCACGCGACGGTTGCCCAGGTGATCGATGTCATCGACCACGCCGCGA
CCGTTGCGGATCTCGGTCAGGACCTTGATCACGTCCAGGATGTCGGAGCTGTCGCCGTGG
GCAGCGACCAGGCGCTTGGACTCTTCGTCGTTGCGCTCACCGAAGTACTTGCTGTCGTAC
AGCACGGCTTCGCCGGTGGTTTCCTTGCGGCCCACGCGACGGTTGAACTTCATGCGGCCG
ACCGCGGACAGGTCGTAGCGCTCGAAGGTGAAGAACAGGTTGTGGAACAGGTTCTGCGCG
GCATCCTTGGTCGGCGGCTCGCCCGGACGCATCATGCGGTAGATCTCGACCAGGGCTTCC
AGCTGGGTCTTGGTCGGATCGATGCGCAGGGTGTTGGACAGGTACGGGCCACGATCCAGG
TCGTTCACCCACAGGGTGCCGACCGCATCGACGCCGGCCTTGCGGAAGGCCTGCAGCTGC
TCGTCGGTGATCTCGTCGTTGGCCTGGGCCAGCAGTTCGCCGGTCGAGGCATCGACCACG
TCGTGCGACAGGATGCGGCCGACGATGTAGTCGTCCGGCACGGCCAGGGCGGCGATGCCC
GAGGCTTCCAGCTGCTTGATGTGGCGCGCGGTGATGCGCTTGCCGGCTTCCACGATGACC
TTGTCGCCGTCGGCGAGGTCGAAGCCCAGGGTTTCGCCACGCAGGCGCTCCGGCACCAGC
TCCAGCTGGACGCCTTCATCCGGGTTGATGTGGAAGGTGTTGATCTCGAAGAACTCGGCC
AGCATCTCCTCGTTGCTGTAACCAAGCGCGCGCAGCAGGATCGACACCGGCAGCTTGCGG
CGGCGGTCGATACGGGTGAACAGCGCGTCCTTCGGGTCGAACTCGAAGTCCAGCCAGGAA
CCGCGGTAAGGAATGATGCGGGCGCTGTACAGCAGCTTGCCCGAGCTGTGGGTCTTGCCA
CGGTCGTGGTCGAAGAACACGCCCGGCGAGCGGTGCAGCTGCGAGACGATGACGCGCTCG
GTGCCGTTGACGATGAAGGTGCCGTTCTCGGTCATCAGCGGGATTTCGCCCAGATAGACC
TCCTGCTCCTTCACGTACTTGATGGCCTTGGTCGACGACTCACGGTCGTAGATCACCAGG
CGCACGGTCACGCGCAGCGGGGCGCCGTAGCTCATGCCGCGCTGGCGGCACTCACGCTCG
TCGAAGACCGGTTCGCCCAGCTTGTAGCCGACGTATTCCAGGGCAGCATTGCCGCTGTAG
CTGGCGATCGGGAAGACCGACTTCAGCGCAGCGTGCAGGCCGTGGTCCGTGCGCTTGGCC
GGATCGACGTTTTCCTGCAGGAATTCACGATAGGAATCCACCTGGATGGCGAGCAGGAAC
GGCACTTCGAGAATCGAGCGCTGCTTGCCGAAATCCTTGCGGATACGCTTTTTTTCGGTG
AACGAATAGGACGTCATGAGGTCTTCCACCTTGTTGTGCGGATCGTGCGCCCACGATCCG
AAGGGAACTTGAAATTGTCAGTTGGAAGTCGCTGGTATTGCCGGCACCAGCACGCCTTCT
CCCGCTACTTCCAACTGCCAACTCGTCTGCTACCACTCCCCCGCTGCCGCGCCGTGCGCT
GGCCTGCCGGGGTTTGACTGCAGCCCGTGTTGGGCTTTTTCCTGCTTTTGAAACAGTCGA
CTAACAGTCGACCCTACCGGTACCGCAACAACGACCAAAGGCCGGGGGCTTACGCCCCCA
GCCTTGGCTGCATCGCCGTGAATCGGTGACGATGCAAGGTAACTGCTTACTTGACTTCGA
CAGTCGCGCCAGCAGCTTCCAGGTCCTTCTTCATCTTCTCGGCGTCTTCCTTCGAAGCGC
CTTCCTTCAGGACGCCACCGGCTTCGGCCAGGTCCTTCGCTTCCTTCAGGCCCAGGCCGG
TGATGGCGCGGACGGCCTTGATGACCTCGACCTTCTTCTCGCCGGCGGTCTTCAGGGTGA
CGGTGAACTCGGTCTGCTCTTCAACAGCAGCGGCCGGGCCAGCGGCAGCAGCCACGGCAA
CCGGAGCAGCGGCGGAGACGCCGAACTTCTCTTCGATGGCCTTGACCAGCTCCATCACTT
CCATCAGGGACTTCTCGGCGATGGCGTCGACGATCTGTTCGTTGGTAAGGGACATGATTA
ATACCTTTGGATGATTTTCTGGGTTGAGGTTCCGTCAGGAACCACGGTAAGTCGAAACTC
AGGCGGTCTCGGCGGCCGGCTCGGCAGCGTCGGCGGCGACATCGCCACCCCCCTGCTTCT
CGCCAACGGCCTTGATGGCGCGGGCAAACATCGTGACCGGCTCGGTCAGGACGCGGGCCA
GCATGGCCAGGGCCTGGTCGCGGGTCGGCAGCGAGGCCAGCACTTCGACGTGGCTTGCCG
GGAACACTTCGCCACCGATGGCGACGACCTTAGCCTTCAGCTTGTCGTTGCCCTTGGCGG
CTTCCTTGATCAGGCGACCGGCAGCGCCGGGCTCCTCGAGCGAGAACGCGTACAGCAGCG
GACCAACCATCTGGTCCTGGGCGACTGCGAACTCGGTGCCTTCAACGGCGCGCGAAGCCA
GGGTGTTCTTGACAACCTTCAAGAAAACACCGGTTTCACGAGCCTGCTTGCGCATCGCGG
TCATCTGGGCGACCGTGGTGCCAGCGTATTCGGCTGCGATCAAGGAGTGGGCCTTGGCGG
CGACGTCTGCCAGCTCGGCGACTACTTCTTGCTTCTGGGACAGATTGAGAGCCATTGCAC
TCCTCCTATTGAACTCCGCTTACGGCTCCTGCCGTGTGCGGTCCTGTGCGGCATCCGTCC
TGGACGCCGGGAACATCGGGATGATGTTCCGGGGGTGGGCCGTTCTAGACCTGGAGTGGG
CCAACCTGGGAAACCCAGACGTGCGTGAACCAGAAAAACTCCAGAAGGGCACCATCTACG
CAGGGTGATTCCGGGGAATCGATTAAGCGCTCATGACTGCTCCGGCGGCGACTCCTTGCC
AGATCGAGCTTCCGTGCCCGTCGCCGGTATTGCCACGACCGCGCCTGCGGTCTTTGACGG
CTACCGCAGGCGATGCACTGCCAGCGATGCCTTCAAATGTCACGGTCACGGCACCGAAGG
TACCGTGACCGCTTGAAACAATTACTTCAGGGTCAGCGACGACTGGTCGACGGTGACGCC
CGGGCCCATCGTCGAGCTGACCGAAACCTTCTGCAGGTAGGTGCCCTTCGAGGTGGCCGG
CTTGGCCTTGATCAGGTCCAGCAGCAGCGCGGTCAGGTTCGACTTCAGCGCGTCTTCGGC
GAAGTCGGCCTTGCCGATGGTGCAGTGGATGATGCCGGCCTTGTCGGTGCGGTAACGGAC
CTGACCCGACTTGGCGTTCTTCACGGCTTCACCCGGGTTCGGGGAAACGGTGCCGACCTT
CGGGTTCGGCATCAGGCCGCGCGGGCCCAGCACGGTGCCCAGCTTACCGACGACACGCAT
GGCGTCCGGGGTCGCGATGACGACGTCATAGTTCAGATCACCGGCCTGCATCTTCTCGGC
CAGATCGTCCATACCGACGGCTTCGGCGCCAGCGGCCAGGGCTTCATCAGCCTTGGCACC
GGCCGGAGCGAACACGGCGACGCGGACCGACTTGCCGGTACCGGCCGGCAGCACGGTGGA
GCCACGGACCTGCTGGTCGGACTTCTTCGCATCGACGCCCAGGCGCACGGCAACGTCGAT
CGACTCGACGAACTTGGCCTTGGTGGCGGTCTTCAGGATGTTGATCGCGTCCTCGAAGGC
GTACGCCTTGCCCGGAACGACGGCGGCCTTGATGGCCTTCTCACGCTTGGTCTGTGCCAT
CTTATTAACCCTCCACCACGAGGCCCATGGAACGGGCAGAGCCAGCGATGGTACGCACGG
CGGCGTCCAGGTCGGCGGCAGTCAGATCCGGTTCCTTCGCCTTGGCGATCTCTTCCAGCT
GCTTACGGGTGACCTTGCCGACCTTCTCGGTGTTCGGGCGCTTGGAGCCCGACGAGATGC
CAGCGGCCTTCTTCAGCAGGGTGGTAGCCGGGGTGCTCTTGGTGATGAAGGTGAACGTAC
GGTCCGAGTAGGCCGTGATGATCACCGGAACCGGCAGACCCGGCTCGAGCTTCTGCGTGG
CAGCGTTGAACGCCTTGCAGAATTCCATGATGTTCAGACCACGCTGACCCAGCGCAGGAC
CGACCGGCGGCGAGGGGTTGGCCTGACCGGCCTTCACCTGCAGCTTGATGTAACCGACAA
CTTTCTTTGCCATGTGAGTGCTCTCCGGGTGCTAGCGCCTTTCGACAACAGGCTCCCCAT
CGGACCGGGAATCACGCGTCCCGGCATCGCGTTTTGAAATCATGCTGAAGGCCACCTTGC
GGCGGCCTCATCCTGCTGACTTTCCCAGCAGGGAGCCGCGCACTATAACAGGTTTTTTCT
TCACATGCCTGAAGCGGCAGGTAAACGAACGAAACCGGGCCAGGCCCGGTTTCTGGTCCG
ACGCCGAGCCATGCTCGACGCTACAGACAGGTCAGACGGCCTTTTCGACCTGGCCGAACT
CGAGCTCGACCGGGGTCGCACGACCGAAGATCAGCACCGAGACGCGCAGACGGCTCTTCT
CGTAGTTGACCTCTTCGACGACGCCGTTGAAATCGTTGAACGGGCCATCGGTGACACGGA
CCATCTGGCCCGGCTCGAACAGCACCTTGGGACGCGGCTTCTCGACACCTTCCTGAACGC
GGTTCAGGATGGCCTCGGCCTCGGAATCGGCGATCGGCAGCGGGCGATCAGCGGTACCGC
CGATGAAGCCCATCACGCGCGGGGTTTCCTTGACCAGATGCCAGCTTTCGTTGTCGATGC
GCGGAATGCCGGCTTCTTCGTGGGTCTCGATCTGGACCAGCACATAGCCCGGGAAGAACT
TGCGCTCGGAGCGGCGCTTCTGGCCAGCGCGCATCTCGACCACTTCTTCGGTCGGAACCA
GGACGTCGCCGAAGCGCTCTTCCATGCCATCACGGACGATGCGATCGCGCAGGGCCTGCG
CCACCGACTTCTCGAAGCCCGAATAGGCGTGAACGACGTACCAACGCTTCATGCAATTCT
CCTTAGCGGCTCAGGAACCACTGAGTCAGTTTCTGGATCAGGAAGTCGAAGCCACCCAGC
AGCAGGCTGAGGATGAGCACCACGACGATCACGACCCAGGTCATGCGGATGGCTTCCTGG
CGCGTCGGCCAGACCACCTTGCGCAGTTCGAAGCGCGACTCGGAGAGGAATTCGCGGGTG
TCGCGCCCCTTGCCGGTCAGCATGAACACGCCGATACCGCCAACCAGACCGACCACGACC
GCCAACGCACGCACCTGACCCGCCCACGCACCCAGCTGGGCGGCGCGACCGGAGTCGGCG
GAGAACCAGAACCAGACGAACAGACCGGCCAGCACCAGCAACGATGCGGCGACATACTTG
ACGATATCTCCACCATTGGCGGAGTTGTCCTTGGAGTGTTCGATCTTGCTATTCATCCGG
CTGTGTCTGCTTTAGCGGCGCAGGCCGCTGGGTAAGGTGGGCAGATGGCACGCCAGGAGG
GACTCGAACCCCCAACCTGCGGTTTTGGAGACCGCTGCTCTGCCAATTGAGCTACTGGCG
TACGTTGAAAACTTGCCTTCCCTTAGACGGCGAAGGCGGACCGAGGTTCCCGGCCCGCCA
TTCGCGTAACCGGCGGCGCTATGCAACCACCGGTACTGCAGGCTTACTCGATGATCTTCG
AGACCACGCCGGCGCCGACGGTACGGCCGCCTTCGCGGATGGCGAAGCGCAGGCCTTCGT
CCATTGCCACCGGGTTGATCAGGGTGACGACCAT
>contig00026 len=7730 cov=28.3 corr=0 origname=NODE_26_length_7730_cov_28.349869_pilon sw=shovill-spades/1.0.4 date=20230425
CGGGCCCGCCAGCCCACCCCGACCCAGCCCTCCCGGCATTTCGGTGTCGGACGGCAAGAG
CGTTGAGTTTCCAGGTGGAAAGAGGGGTCAGATCCGTTTTCCTGCGGAAAACGGATCTGA
CCCCGGAAGTGACCTGGCTTTTGTCTTTTGCTCTTCTTTCTTCAATCCGGGGTGGACGCG
CACGGGAAGTGTCCGTGGCCGGGAGGGTGGGTTGCGCAGGGGCGTGAGCCGCATGGGGTC
GAGGCATGCCTCGGGCGGGTTGGGCAGGATGCCCAACCCCGGTCTTGCCGTGTGCGCAGG
ACAGTGCACACGTGCAAGCGGCGACCGAGCTTACAGAGACGTACTTGCAGCGTCCCCTGC
GCAACCCATCCTCCCGGCCCAAACGAAGGAAGTCCGCCGCTCTCAGCGACCACCCCGAGG
GGCTTCGCCGTTGGCTGGATAATCAGATACCCCCTAAACAAAAACGCCCCAGCACAGGGC
CAGGGCGTTCTTGTAACTCAGGTCAGGCAGGCATCAGAACTCCTGCCAGTCCCCGTCGGC
CAGTTCGGTGGCCATCGGGCGACCACCCGCCGTGCGGCGGGCCGGCGGGGCAGCCGGGGC
CGGGGCAGCCGGTGCAGCGGCGCGCGGCGCCGGGGCGGTGACGCGCGGGGCGGCGACGAC
CTCGGCTTCGTCCACCACGAAGATCGACACGGCCTCGCTGAGGTGGCCGGCCTGTTCTTC
CATCGCACGTGCGGCGGCGGTGGCTTCTTCCACCAGCGCGGCGTTCTGCTGGGTGGTTTC
GTCCATCTGCACCACGGTCTGGTTGACCTGTTCGATGCCGGCGCTCTGTTCCTGCGAGGC
GGCGGAGATCTCGGCCATGATGTCGGTCACGCGCTGCACCGAGGCGACGATCTCGCCCAT
GGTCGCGCCGGCCTTGTGCACCAGCGCCGAGCCGTCGTTGACCTTGCCGACCGAGTCGTC
GATCAGGCCCTTGATCTCCTTGGCGGCCGCGGCCGAGCGCTGGGCGAGGGTGCGCACTTC
GCTGGCGACCACGGCGAAGCCGCGGCCCTGTTCGCCGGCACGGGCGGCTTCCACTGCGGC
GTTCAGCGCCAGGATGTTGGTCTGGAAGGCAATGCCGTCGATGACCGAGATGATCTCGGC
GATCTTCTTCGACGAGGCTTCGATGGCCGACATGGTGGTGACCACCTGGCCGACCACGTC
ACCGCCCTGCGAGGCGACACCGTGCGCGCCGATGGCGAGCTGGTTGGCCTGGCGTGCGTG
CTCGGCGTTCTGGCGCACGGTGGAGGTCAGTTCCTCCATCGAGGCGGCGGTTTCTTCCAG
GTTGGCGGCCTGCTGTTCGGTGCGGCGCGACAGGTCGCTGTTGCCGGAGGCGATTTCACC
GGCAGCGGAGCTGATCGCGCGGCTGGACTGCTTGATGCGGGTGACGATCTCGCTCAGCTG
CGCGGCGGTGGCGTTGGCGTCGTCGCGCATCCGGGCGAACACGCCCTGGTAATCGCCGTG
CATGCGCACGGTCAGGTCGCCCTGCGACAGCGCGGCCAGCAGGCCGGAGATCTGCTCGAT
GCTGCCGGCATTGGCGTCCAGCAGGCCGTTGATCTGCTGGGCCAGCTGCAGGAAGAAGCC
TTCCTTGTCGCTGGCATCGATGCGGCCGGACAGGTCGCCAGCGGCGGCCTGGGCGATCAC
GCGGGCCACTTCGGCTTCGACCTGCGCTTCCTGGGTACGGTCGCGCCATTCCACCACGTA
GCCGACGGTGTCGCCGCCTTCATTGCGGATGGTCGAGACCACCTGGGCGAACTGGGCATC
GCCGTACTGCATCGGGCGACGGGCGACGCCGTGTGCCTTCAGGTTGCCCAGCAGGGTCTG
GTCCATCTCGCCGCGGTGTTCGAGCACGGTGACCGGCTTGCCGATCAGCGAAGCCTGCGC
ATCGAAGTCCGGCAGGTCGCGGCGCAGTTCGTCCTGGTACTGGCTCAGGGTCTGCTGCAG
GGCGCGGTTGCTGTAGACGATGGTGTTGCTGGTGTCGGTCAGGTAGACGCCGGTCGAGCT
GTAGTCCAGCGCGGTACGGATGCGCAGGTTCTCGCGGGCGATGGCCTGGTCGGTCTCGAT
GCGCTCGCGCAGGTCGCGCTGCATGCGCTGCATGGCCTGCATCAGTTCGCCCACTTCATC
CTGGCGGCTGACGTCGATGTGGCCATCGAGCTTGCCGCCGGCCACGTCGTTGGCCACCGA
GACGGCGCCACGCACGCTGCCGACCAGGGCGCGGGCAAACAGCCACACCAGCACCAGGCC
GAGCGCGGCGCCGCCCAGCAGGGCGATCACGGTCAGCACGGCCGAGGCGGAGTAGGTGGA
TGCGGCCTCATCGCGCGAGGCGCGGGCGAGGCGGTTGTCTTCGGCGATCAGCGCCTCCAG
CGCGGAGGCGGCCTTGCGGTGCTTGGTGCGGGTTTCGCCGACGAAGGTATCGATGGCGTC
GTCCGGCAGGTCCAGCTCCAGCATCTCGGTGACGCTGTCATAGGATGCCAGGGCGTCCTT
CCATTCCTTGGCGAAGGCGTCGAACAGCTTCTTCTGCTGCGGGTTGTCGACCAGCTTCGG
ATACTCCTTGATCGACTTGTCCATGCTGGCGCGCAGGTCGACACCCTGCTTGCGCGCATC
GGACTTGACGTCATCGCTGGCGCGGATCAGCTGCTGGTAGGCGGCATTGCGGTACTCGCC
CAGCATGCCGCGCATCTCGCCGGCCATGCGGATGCTCTCCATGCGTGAACCGGCCAGCTC
GGTGGTCACGTTGTTCAGCGAATGCAGGCCGCGATAGGCGACGATGCCCTGCAGCAGCAT
CACCAGCAGGAGGACGCCGAAGGTCAGCAGCAGTTTTGGCATCAGTTTCAGGTTGTTGAT
CCACGGCATGGGCGTTGCGAGCTCCTAAGGCAGACGCGCCCGGGCATCGGGCCCGGTTGC
AGCAGAAACCACGCCAGGACCAGGCCCGGCGTGGTCCGACGAACGGCGGATTACTTGATG
TTGGCCAGCTTCAGCCCGGCCGGCGAGCTGACTTCGATTTCCGCACGCGAGGCGTCGCGC
TGGATCTTGCCGATCACGCACACGGTCTTGCCTTCCAGGGTTTCCAGCGGGAAGGAGAAC
TTGCCGCGGTTCTCGCCGGCGATACGCGCCGAGAAGGTGTGGCGCGGGAAGGCGCCGCCC
ATGTACAGGAAGGTCGGCTGGCCTTCGGAGCCTTCTGCGTAACGGGCCTTTTCGACCTTG
CCACAGACCATGCCGTCCTTGCCGACCGAACGCGGCGCCATTTCCGGCGGGATCATGTCG
GCCGACTGGGCGAAAGCGGAGGCGGCGGTGGTGGCCAGGACAGCGGCCGAGACGAACGCA
AACAGGGACTTCATCGAGGGTATCTCCGGGGATGGTAACGATCGGGCCGGTCCTGCGCGC
TCCTGCGCGACCGGCTTCTGTCCCCCTATCGGCACCGCCGAAGGGAACTGAAGGGTTTTG
TGACTGGAACGTGAAGCAGTTCCGTTTGCTCAGGCAGCGACGTCTTCGGCGAGGTTGGCC
TGGCCCATGTCGGCGCTGTCGAGCAGGGTCTCGATGTCCAGCAGGATCAGCATGCGATCG
TCGTGGGTACCGATGCCGGAGATGAAACGGGTGTCGACGGCCGCGCCGAATTCCGGGGTC
GGGCGGATCTGCTCGGCCGACAGCGGGATCACGTCGGAGACGCTGTCGACGACGATGCCG
ACCACGCGGTCTTCCACGTTCAGCACGATCATCACGGTGAAGGCATCGTAGCGGGCGTTG
TCCAGGCGCAGCTTCAGGCGCAGGTCGATGACCGGGACGATGGTGCCGCGCAGGTTGATT
ACGCCCTTGATGTAGTCCGGGGCGTCCGGCACGCGGGTGACGGCGTCGTAGCCGCGGATT
TCCTGCACCTTGAGGATGTCCACGCCGTAGTGCTCGTCACCAAGGGTGAAGCTGAGGAAT
TCGCCACCGGCGCTGGCGGCGGAGCTGGTCTTGTCGTTCATCGAGGGGTCCTGGTTCTGC
CGGAAGTCCCGGTGTCAGGCTCGATATCGGCCCCGCCGGGGGGGACTTTAGGTGCCGGGC
AGTGCCGTGGATGGGGTCAGATCCCTTTTCAGGGAAAAGGGATCTGACCCCGGCACGCGT
TCCAGGGTTGCCGGCCGGCGGCCGGCACTACCGGTCGGACGGCCTCAGAGCTCGCCGTTG
CGGCGGGCCTTGCGCTGGCGGTCGATGCGGAAGATGTAGCGCTGGATGGCGCTGTCGGCG
CCGCGTGGCAGGCATTCAAAGCGCATTCCCACGCGCTTGACCTCGATGCCATTGGGCTGA
CGCTGCGGCAGCAGGTTGCAGACCACCAGTTCGATATCCAGGTCGGGGCCGTCCGGCAGC
GACAGCTGCGCCGGATAGCGCCTCTGCAGACCAAACACCGCGCAGTCATTGGGCACCACC
ACGGCCAGGCCGCCACCGCTGATGTCCACCACCCGCATCGACAGCGCTTCGGCCCGCGCT
TCGCCGGGTGGCAGCAGCAGCTGCGGTGAATCGGTGACCGGCGTCTCCAGCCGGTACAGC
TCGCGGCGCTGCAGGTGCACCAGTTCGTCAGGCAGCGGCGCACGGAAGGCCACATGGCCG
TCGTTGTCCACGCGCTGCAGTTCGTGCAGCCGGAACCGTACCAGCACGCGTTCGAGCTGG
GCGAAGCACAGCAGGTGATCGGCCTGCTCGGCGGCGCGGTTGGAGGCTTCCTGTGGGCTG
CCATCGAGCAGCAGGAAGTCCTCGTCTTCGTCGAGGTCGAGCAGGGCGGTCGGGAAGGAA
CGGTCGCGGCCGTCGATATGGGCGTTGATCAGCGATCGCTGGTCGATCAGCGAGCGCAGC
AGCTGGCGCAGCTGGCGCGGGTTACGGACCAGGAATCGTTCGTCCGCGGCATCGGCCGCG
TGGACATCATGCACTGCAGTGTCGTTGCCGTCGGACATGGAATCTACGGTCAGGGGCGGG
CGCCAGCACGCATTGGCGCGAGGCTCGATGGGGATATCGGCTCGTGCACCGGATTATGAA
GTGGGATTTGCATCACTTTCCACGCGTAAGGGGTCAGATCCCTTTCCCACAGGAAAGGGA
TCTGACCCCGTGCTTCTGTCAGAATTCCTGCCAGTCGCCGTCCGTGGCCAGCGCCGGCTG
GGCCGTTGCCGTGCGCAGCGCACGTGCCGGGGCCGGCTTTGCCGCAGGCGCGGCGGCTGC
GACCTGTCGCGGTACCGGTGCGGCCAGCGGGCGTGCCGGGATGGCCATCGTGCCCTGCGA
TGCCAGCCGGAAGCGGGCCACGGCTTCACCCAGCTGCACGGCCTGGTCTTCCATCGCGCG
TGCCGCAGCAGTGGCTTCTTCCACCAGCGCAGCATTCTGCTGGGTGGTTTCGTCCATCTG
CACCACGGTCTGGTTGACCTGCTCGATGCCCGCCGACTGTTCCTGCGAGGCCGCAGAGAT
CTCGGCCATGATGTCGGTCACGCGCTGCACCGAGGCGACGATCTCGCCCATGGTGCTGCC
GGCCTGGTGGACCAGGCTGGAGCCTTCGGCAACCTTGCCGACCGAGTCGTCGATCAGGCC
CTTGATCTCCTTGGCGGCGGCGGCCGAGCGCTGGGCAAGGGTGCGCACTTCGCTGGCGAC
CACGGCAAAGCCGCGGCCCTGTTCGCCGGCACGCGCGGCTTCCACTGCGGCATTCAGCGC
CAGGATGTTGGTCTGGAAGGCAATGCCGTCGATGACCGAGATGATCTCGGCGATCTTCTT
CGACGAGGCTTCGATGGCCGACATGGTGGTGACCACCTGGCCGACCACGTCACCGCCCTG
CGAGGCGACACCGTGCGCACCGATGGCGAGCTGGTTGGCCTGGCGGGCGTGCTCGGCGTT
CTGGCGCACGGTGGAGGTCAGTTCCTCCATCGAGGCGGCGGTTTCTTCCAGGTTGGCGGC
CTGCTGCTCGGTGCGGCGCGACAGGTCGCTGTTGCCGGAGGCGATCTCGCCGGCGGCCAG
GGTGATGCTGGAGGCGCTGGCCTGGATCTGGCCGACGATCTGGGTCAGCTGTGCAACGGT
GGTGTTGGCATCATCCCGCATGCGCGCGAACACGCCATTGAACTGGCCTTCCATGCGCGC
GGTCAGGTCGCCGGCGGCGATCGACTGCAGCAGCTGCGAGAGCTGGCCGAGGTTGCCGTC
GGCCACCTGCATCATGGTGTTGAGATGCTCGATCATCAGCTTGAAGTCATGCTGGAAACG
CTGTGCGTCGCCGCGCTGGCTGAAGTCACCGGCAGCGGCCGCCGCGGCCAGCTGCTGGAT
CTGCGAATTGATCGCCAGCAGGCTGGCCTTGGCCGCGTCCATCGATTCGTGCAGGATCGC
GCGGCTGCCGGGCAGGCGGCGTGCATCCGGGGTGAGATTGCCGATGGCGTACTGGTTGAG
CACGTCGATGGCATCGCGGATCGCATCCAGGTGCTCGAAGATCACCGTATTGATGCCGCC
GGCCAGCTGGCCATAGACACCCGGGAAATCTTCCGGAATGCGATGGCTGATGTCCGGTCC
CGCGTGCATCTGTGCCATCAGCTGGGTCTGCTCGCTGAAGCGGCGGAGCATTGCGGTCAT
CTCGGTCGTGGCGGCCAGCATCCTGCCGGCTTCGTCCTTGCTGGTGGCCTGGGTGCTGAC
GCTGAGGTCGCCGCGGGCAACCGCCTGGATGGCATGCACGGCCTTGCCCAGCGGGCCGGT
CACTGCACGCGAGATGACGATGGCCAGCGCGGCGGCCACCAGCGACAGCAGCACGATGCA
GCCGATGATGGCGATCATGCTGGTGCGATGGGTGGCGTTGGCGTCGGCGATCTTGCCGTC
CATCTGCCCGGCGATGTGGGTGCCCAGTGCCTTCATCGCAGCGAACAGGTCGCGGCGCGC
CGGGCGTGACTGCTCATCGGAGATCTGCTGGGCCTGCGCGCCATCACCGGCGGCCACGGC
GTCGCGCATCGCCTTGTTGGCGGCGAAGTAGCGATCCAGCTGGGTGCTGGCGGCGCGATA
CAGTTCGCGCTCCTTGTCCAGCGCCGGCAGCGCGGCGTACGCCGCCAGTTCGTCATGTAC
GGCCTTGGCGGTGTCGTCCATGCGCTTGTTGTAGTCGGCGACCTTCTCCGGCTGGTCGAG
CATGCTCAGCTGGGCCAGTTCGTAGGTGCGGAACTCACCGAGCTGCGAGCGCGCCTCGCC
CAGGTGCTGGACCGAGGGGATATCGTTGCCGACCATCTCGCGCAGCTGCGCGTTGGCTTC
GCTCAGTCGCAGCAGGGCGAACGCGCCGAGGACCAGGGTCATCAGGGTGGTAAGGGTGAA
CCCCACGGCCAGCTTGCGGGCGATGGGCAGATCTTGGAACCACTTCATGCAGGGTGCTCC
AGGTGGGCAGAGTGCCGGCGTCTGTGCGCCGGTTTGGGGGTGGTTGCAGAGCGAACGGTG
GTGCCCGGTGGGGTTCGGTGACGGCCGTCAAAGCGAAATAGCGGCGCAGTCCGGATGGAC
TTTATGGACGCATGTCACATTCGGTGGCGTAGGGATGACGGCGCGGAAGTGGCGCAGCGG
CGGGGCTTTCGCTTGCATGGCGTAGTTGCATGCGAAAGCACGGCGCCGACGGAGTTCACG
GAAGAGGTGGGGGGGAAAAAAAAAAAAAAAAAAAAAAAAAATAAACCACACCCCAAAAAA
AACAAAAAAAAAAAACCCCCCCCCCAAAAATAATTTTATATATAAACAAA
>contig00027 len=6770 cov=32.8 corr=0 origname=NODE_27_length_6770_cov_32.810332_pilon sw=shovill-spades/1.0.4 date=20230425
TGAACGACACGTCGTTGTAGAGCCGAGCCCACGCTCGGCTTGCGCACACAGCGCGGGCGT
CATCGCGATCTGGTCGAAGAGGAGCCGAGCATGGCTCGGCTCTACAGGAGCACGAAGGTG
AACGACACGTTGTTGTAGAGCCGAGCCCACGCTCGGCTTGCGCACACAGCGCGGGCGTCA
TCGCGATCTGGTCGAAGAGCAGCCGAGCATGGCTCGGCTCTACAGGAGCGCGCAGGAGTG
TGCGCTCTATGCCGGCGGCAGCACCTTGCCCGGGTTGAGGATGCCGTCCGGGTCCAGCGC
GGCCTTGATCGCGCGCATCGTTGCCAGCGTTTCCGGGGTGAAGGCCTGCGCCATGAAATC
GCGCTTGGCCAGGCCGATGCCGTGTTCGCCCGACAACGTGCCGCCCAATGCCAGCGTCAG
CTCGAAGATCCTTGGCAGCGCGGCATGCGCGCGCGTGTTCTCGTCGGCATCGTCCGGGTG
GTAGAGGATGTTGACGTGCAGGTTGCCGTTGCCGGCATGGCCGAAGGTGACGATGGTCAG
CGTGTAGTCACGTGCCAGCGCCTGCACGCCGGCCACCAGCTCCGGAATGCGCGACACCGG
CACCACCACGTCTTCATTGATCTTGCCCGGCGCCACACTGCGCAGCGCAGGCGACAGCGC
CTTGCGCGCCGCCCACAGCTGGTCACGTGCACGGCCTTCCATCGCCACGTCCAGCTCGAT
CATGCCGTCGCCTTCGGCGGCGCTGGCCAGGGCCTGCAGCAGATAGGGCAGGGTGTCGTG
GTCACCATCGGCCTCGACCAGCAGCATCGCACCGGCCTCTGGCACGTCAGCACCATTGAG
CCGCAGCAGCTCCAGGCTGCGCGCGTCCATGAATTCCAGGCGGGTGGGTACCACCGGCTG
CGACATCAACCGCGACACGGCGGCCGCAGCAGCATCGGCATCGCGGTACAGCACGCGCAG
CCCGGCCTGGCTGACCGGCAACGGGGTCAGCTTCAGCGTGGCTTCCACGATCAGTGCCAG
CGTGCCTTCGCTGCCCACCAGCAGATGGGTGAGGTCGTAGCCGGTGGCGTCCTTGGTGTA
GGCACCACCGCAGCGGATCACCTCGCCGGTGCCGGTCACCGCTACCAGGCCCAGCACGTT
GTCGCGGCTGGTGCCGTACTTCACCGCGCGCGGGCCGCCGGCATTGCAAGCGAGGTTGCC
GCCGATGCTGCAGATCTCGGCGCTGGAAGGATCCGGCGCCCAGAACAGGCCATGCGGGGC
CAGTGCCTGCTGCAGGGTGCCATTGAGCACGCCGGGCTGCACGACCGCGCAGCGATCACC
GGCGCGGATCTCGATGATGCGGTCCATGCGGGTGAACGACAGCACGATGCTGCCCGGCTG
CGGGACGGCCGCACCGGTAGTTCCGGTGCCGGCGCCGCGCGCGACCAGCGCCACGCCATG
CGCGCGACAGGCATGTACCAGTGCCTGAACCTGTTCGACGTCGGCGGGCAGCGCCACGGC
TGCCGGACGCTGGCGGCGCCATGAATTGTCCTGCGCGTTGGCCTCCAGCGCGCTGTCATC
CATGCGCCAGCCCTCCGCGCCCAGCAGGGTGGACAGTTCGGCGACCAGGGCAGCAGGCAG
GGCAGGACTCATGACGGATCTCGAGAGGCAGCAGGAGCGGGTTGGATCAGTTTCCAGGCG
ACAACGGCGCCGGCCAGCGGCAGCCACACCCAGCGCAGTTCGGAGAGCAGGGTAGCCACG
CCGCGTGCGCTGAAGAACTGTGGGGCGAAGGGTGAAACGCGGATCGGTCGCCACGGCGCG
AAGAAGCGGTGTTCGCTCCACGGCCAGGCCAGTGCGACGCCGAGGCCGCCGGTGGTCATC
GCATCCAGCAGCGGATGGCTGGCGGCACAGACGAAGACGAATACAGCGGCTTGTCCGGTC
GATGCCACCGTTGGCCCTGCCTTGGTAGGTGCCAACCTTGGTTGGCACGAAACCGCCGAC
CAAGGTCGGCGACTACCGGAGCTGTGCTGCGCCGACCAAGGTCGGCGACTACCGGGGCTG
TGCTGTGCCGACCAAGGTCGGCCGCTACCAAAGAATGCGAACGCCGCCGCCAATGCCGCC
AGCACGCCGGCAAACAGCAGCGAATGGCTGGCACCGCGATGGCCGAAGGCATCCGCATAG
GGAATGTGCAGCGCAAAGGCCAGTACATCGGCATCGGGCAGCATCGCGGCGATCACGCCT
GCAACCAGCAGGCGCGGCGGGATGCGGCCACGATCAGCGGCGCACCACAGCGCCAGCGGC
ACGGCGGCATGGGTGATGATCGAAGGCATCAGTCACGCACCATGGTAGTGCCGGCCAGGC
TGCGCTCTGGCGGGGGCCAACCTTGGTTGGCACAGACGCGCCGACCAAGGTCGGCTTCTA
CCAAGGCGGACAGTACACATCAGCAATCATCCAGCCGGAATGCGTCACGCAGCCAATGCA
GCTGCGGCGGTTCGCCACTGGCTTCCACCACGTCGAAGCGGCAGGGCGCATTGGCCAGCG
CGGGGTGGTCCTGCAGGTACAGCTGCGCGGCATGCGCCAGGCGCCGGCATTTGCGCGCAT
CGACTGAAGCGGCACCGCCACCGTACTCTGATCGCGCGCGATAGCGCACCTCCACGAACA
CCACGATGCCGGCATCGTCCATCACCAGGTCCAGTTCACCGCCGCGATAACGCACGTTGC
GCGCGCGCGGCTGCAGTCCGGCCTGTTGCAGATGCTGCTCGGCGGCGGCTTCCACCGCCG
AGCCACGTTGGCTGCGCTCAGCGACCACCGACGATCGGCATCGGCCGGCCGCCATTGAAG
GTCGACCATGCCGGCTGGCGCAGGATGTTGCCGTTGCTGTCCAGGAACAGGGTGCCGGTG
GCACCGTCCAGGCCGCCTTCGTTGGACAGCTTGTCCAGATAGGCGGTGATCTTCCAGGCG
TCGGCGCCGAAGGCGAACAGGCGGCCGGCCGCACCGCGTGCGCTCGGCAGGGTGCTGGCC
ACCTGGCTGGCCGAGGGCAGGCCGGACACGCTGCGCACGTTCCAGGCTTCATTCGGGTAG
ACGATGCCGTCCAGGGCCACGTCTTCTTCCACCTTGCCGCTGCCGACGGTCAGCTGCGAG
GTGCCGACGCGGGTGGCGCCACCGGCACCGGCCAGCGCCAGCTGCGGCGCCAGCAGGCGG
GCCTGCGGTGCACGCACGGCGAGGAACACCGCATCGACCTGGCCGGCATTGCGCACCTGC
GCGCCGACATCGCCAACGGCATCGCTGACGTTGAAGGTGGCCACCACCTGCCCACCGCGC
TGTGCGAAGCGCTGCGCGAAGGCGGCGGCGGAACGGCGGCCGGTGTCGTCATTGCTGCTG
ATCACCAGTGCGCGGTTGCGTTCGCGGCCACGCAGGTATTCGGCGGCGACGATGCCGTCG
TCTTCCGGTGCCAGCGAGAAACCGGCGCTGCCGGCCGGCGGTGCGTCCTTGCCACGGTTC
AGGGCCAGCACCGGCACCTGCAGCTGCTGGCGGCCGTACACGGCGTCCACTTCGTCGCGG
CCCAGCGGTCCGACCACGAAGTCGGCACCGGAGGCGACCGCCTTGTCATAGGCGGCGAGG
GCACCGGCCGGGGTGCCGGCGGTGTCGAAGAAGTTGATGTCCGGGCGGCGGCGGCTTTCA
CCGTAGTAGGCGCTCAACAGGCCATCGCGCACCGGCTGCGCGGCGGTGGCCAGGCGGCCG
CTGAGCGGCAGCAGCACGGCCAGCTTGGCCGGCGGGCGGTAACCGTCGCTCATCGCCGGC
GGGCGCTTGCTGGTGTCGAACTGGGCCGCGCCATCGCGGTCGAACGGGCGCGGCAGCGGC
AGGCCGCGCGCGATCAGCGCACGGCCGGCGAAGTTGTACAGCGGGTCGTTGGCCGGCAGC
GCGGCGGCACGGCTGCGCAGGGTGGCGTCGTCGAGGGTGCCGAGCAGGCCGGCGATGGCG
GCCTGGTTCTCGCTGCGCGCGCTGCCGGTCAGGCCGGCATGGGCACGGGCGCGCTCGTTG
GCGGCACCGAAGGCATCGCCGGTGCCCTGCAGGGCCTGGGCGCGGGCCAGCAGCCAGCGG
GTGCGCAGGCCGACCGCAACGCTGTCGGCATGATCCTTCAGCAGGGCCAGCGCCTGCGCC
GGCTGCTTGTCGGCCAGCGCCAGCTCGGCACCGGTCAGCTGGTAGCGCTGCAGGCTGGCG
CCGGACAGCTGGCGGGCGGTGAGCTGGCCCAGCAGGCTGCGCGCGCGGGCACTGTCACCG
GCCAGATGCCAGGCCCAGGCCGCATCGGCCAGTGCGTTGCTGCGGGCACCGCCACGCAGC
GTGGCGGCCAGGCCTTCCAGCTGCAGTGCGGCGTCGCGCGGCTTGCCCTGTTCGATCAGC
GCCAGCGCCTGGCCCTGGGCCGGCGAATCGGGGGTGCTGGTCAGGCTGGTGGTGGCACAA
CCGGCCAGCAGCATCAGCGACAACGACAGGGCGGAGATCCGTGCGGCGGGCTTGTTCATG
ATCGGGTCCATGCGATGAGGGCAGCGGCCTTGGCCGGGTACACGCTACGATTCTACCCTT
GCCCCGTGAGTACCGCTGAAATGAGTGTCCCAACCCTGTACGTCGTCGCCACCCCGATCG
GCAACCTGGCCGATCTGAGCCCGCGCGCGCAGGAGGTGCTGCGTTCGGTGGCGGCCATCT
GTGCCGAGGACACCCGCCGCAGCGGCCAGCTGCTGTCCCATTTCGGCATCCAGCAACCAC
TGGTGGCCCTGCACGAACACAATGAAGAGGCCCTGGCGCAGCGCCTGGTCTCGCGCCTGC
AGGCCGGCGAGTCGCTGGCGCTGGTCAGCGATGCCGGTACCCCGCTGGTCAGTGACCCCG
GGTTCCGCCTGGTGCGTGCCGCGCGCGCGGCGGGCATCAAGGTCAGCCCGGTACCCGGTG
CCTGTGCCGCCATCGCCGCGCTGAGCGTGGCCGGCCTGCCCAGCGACCGTTTCAGTTTCG
AGGGCTTCCTGCCGGCCAAGGCCAGCGGCCGCCGCGACCGCCTGCAGGCGCTGGCCGGCG
AAGTGCGCACGATGGTGTTCTACGAATCGTCGCACCGCATCGCCGAATCGCTGGCCGACA
TGGCGGCGATCTTCGGTGGCGAACGCCCGGCGGTGCTGGCCCGCGAGCTGACCAAGCTGT
TCGAGACCGTGCTCGATGGTGACCTGGCGGGCCTGCTGGCCAAGGTCGAGGCCGACGACA
ACCAGCGCAAGGGCGAGTTCGTGGTGATGGTGCAGGGCGCGGGTGATGACGAACAAGCGC
AGCTGGCGCATGGCCGCCGCGTCTACGCGAAGCTGAGCGAGCACCTGCCGCCGTCGACCG
CCGCCAAACTGGCCGCGGAACTGACCGGCGCGCCGCGCAAGGCGTTGTACGGTAGTTGAT
GGATTGCTGCAGCCACGCATGGCGTGGCGCTACTGCAGTAGATCCACGCCATGCGTGGAT
GGATGAACCGGACGCCGCGATCAGCACGGCAGGAAGGACCTGCGTACGCTAGAATATGCG
CTGGCGGAGCCGGCCAGACAGTCGCGTCATCCCTTCGGGGGTGCCGAGGAAAGTCCGGGC
TCCATAGGGCAAGGTGCCAGGTAACGCCTGGGCGGCGCAAGCCGACGGAAAGTGCAACAG
AAAGATACCGCCTACGTCTTCTTCGGAAGGCCGGTAAGGGTGAAATGGTGCGGTAAGAGC
GCACCGCGAGTCTGGCAACAGACCGGCACGGCAAACCCCACCTGGAGCAAGACCAAATAG
GGATCCTTTGGCGCGGCCCGCGTTGGATCCGGGTAGGTTGCTTGAGCGTTGCGGTGACGT
AACGCCTAGAGGAATGACTGTCCACGACAGAACCCGGCTTATCGGCCGGCTCCGCCTCCT
TCTTCTTCCACGCATGGCGTGGAGCTACCGTGATTGCGGGGTCGGATCCCTTTCCGGAGG
AAAGGGATCCGACCCCATGCTGTCCTCAGCCCGGCGTGCGGTACTGCCCGGCGGAAATGA
ACTGCGAGAAGCGCTCGCACCACACCACCACCGTGGTGTAGTCGTCCACGTCCACGTTCG
CGGGCACATCCACCAGGAAGCGGTTGAAGGTCTTCACCTCGCCGATGCGCTGGGCCTGCG
CCTTGATCTTCAGGAAGTCGGCCTTGTTGTCGACGAAATCGCGGACCAGGTAGACCTTGT
AGTCCGGGCCCGGTCCCATCTTGCCGTCGAAGGCAACCTGGGTGGCGCTGACGCTGACCT
TGCCTTCGGCCCAGTGCACCGCGTCGCTGCCTTTGAGGTCGCGACGGAAGGTGGTGCGAT
AGGTGGCGTCGTTCATCGCGGCCTGCACCTGCGTGACCGGCGGGTCATCGGGGGCGATCA
GGATCGGCAGCAGATAGATGCCCAGGCCGAAGCCCAGGCCGAGAGCAAGCAGGTGGGTGG
CGAACAGGATGAGAATGCGACGCATGGGGCCTCCTTGGGGTTGCGGTCGATGGCGCGGCG
AGGTGCCGGGCGCGATCACCCTGGGAGGTCAGGGGCGACATTTATAGACACAGTGCCGAT
TGCGAAAAGGGCACAGTCGGCTGGCTGTGATGCTGAAACCGCTGTGGCGCGGACGGATCG
CGGTCGCGGCTGGAAGCTGAATGACGTTTCAGGCCCGCTGCGATGACGACTGCCGTCGCG
TGGATCGCGACAGCACGCTGCGGGTAGTGCCCGGGCCCCGGCCGCCCCCACCAGCCGGCA
ACCCACAACCCCAACGGTGCCGCCCCCCGCCCCGCCCACCCCCCCCCCCC
>contig00028 len=3112 cov=94.2 corr=0 origname=NODE_28_length_3112_cov_94.198600_pilon sw=shovill-spades/1.0.4 date=20230425
TCGATCTTTATACGCATCAGCACTGTGGCTGGTACGTGTTCTTTTAAAACTTGTGACGTA
GCGAGCGTTTGAGATGTTCTATCAGACGTGTCGTGAGGCTAAGGCGAGAGACACAAGTCT
CTTTATTGATTGAGTCGTTATATTCGTATCCGGGCTTTGTACCCCCGGGTCATATGTAAC
CCAAGGCAACTTGCGGTTATATGGTCAAGCGAATAAGCGCACACGGTGGATGCCTTGGCG
GTCAGAGGCGATGAAGGACGTGGCAGCCTGCGAAAAGTATCGGGGAGCTGGCAACAAGCT
TTGATCCGGTAATGTCCGAATGGGGAAACCCACCCGCTTGCGGGTATCCTGCAGTGAATA
CATAGCTGCTGGAAGCGAACCTGGTGAACTGAAATATCTAAGTAACCAGAGGAAAAGAAA
TCAACCGAGATTCCGTAAGTAGCGACGAGCGAACGCGGACTAGCCCTTAAGCTGATTTGG
TTCTAGGAAAACGCTCTGGAAAGAGCGGCCATAGAAGGTGATAGCCCTGTATCTGAAAGG
GCCATTTCAGTGAAGACGAGTAGGGCGGGGCACGTGAAACCCTGTCTGAACATGGGGGGA
CCATCCTCCAAGGCTAAATACTACTGACCGACCGATAGTGAACCAGTACCGTGAGGGAAA
GGCGAAAAGAACCCCGGAGAGGGGAGTGAAATAGAACCTGAAACCGTGTGCGTACAAGCA
GTAGGAGCTCCGCAAGGAGTGACTGCGTACCTTTTGTATAATGGGTCAGCGACTTACTGT
TCGTGGCAAGCTTAACCGTATAGGGGAGGCGAAGGGAAACCGAGTCTGATAAGGGCGCAT
AGTCGCGGGCAGTAGACCCGAAACCGGGTGATCTAGTCATGCCCAGGGTGAAGGTGCGGT
AACACGCACTGGAGGCCCGAACCCACTCCCGTTGCAAAGGTAGGGGATGAGGTGTGATTA
GGAGTGAAAAGCTAATCGAACCCGGAGATAGCTGGTTCTCCTCGAAAGCTATTTAGGTAG
CGCCTCATATGTATCCTCTCGGGGGTAGAGCACTGTTATGGCTAGGGGGTCATCGCGACT
TACCAAACCATTGCAAACTCCGAATACCGAGACGGACTGTATGGGAGACACACGGCGGGT
GCTAACGTCCGTCGTGAAAAGGGAAACAACCCAGACCCACAGCTAAGGTCCCAAATTTTG
TGCTAAGTGGAAAACCATGTGGAAAGGCACAGACAGCCAGGAGGTTGGCTTAGAAGCAGC
CACCCTTTAAAGAAAGCGTAATAGCTCACTGGTCGAGTCGGTCTGCGGGGAAGATTTAAC
GGGGCTAAGCACAGAACCGAAGCTTGGGGTGCATAACTTTGTTATGCGCGGTAGAGGAGC
GTTCCGTAAGCCGTTGAAGGTGGATTGAGAAGTCTGCTGGAGGTATCGGAAGTGCGAATG
CTGACATGAGTAACGATAATGCGGGTGAAAAACCCGCACGCCGAAAGCCCAAGGTTTCCT
TGCGCAACGTTAATCGGCGCAGGGTGAGTCGGCCCCTAAGGCGAGGACGAAAGTCGTAGT
CGATGGGAAGCAGGTTAATATTCCTGCACCTCGCGTAAGTGCGATGGAGGGACGGAGAAG
GTTAGGTGTACCAGGCGTTGGTTGTCCTGGGGAAAGGCGGTAGGTTTGGATCTTTGGCAA
ATCCGGGATCCTTTAAGACCGAGCACCGAGACGAGCCTTTAAGGCGAAGTCACTGATACC
ACGCTTCCAGGAAAAGCTCCTAAGCTTCAGCTTACGCAGACCGTACCGTAAACCGACACA
GGTGGGTAGGATGAGAATTCTCAGGCGCTTGAGAGAACTCGGGTGAAGGAACTAGGCAAC
ATGGCACCGTAACTTCGGGAGAAGGTGCACCCTTTTTGGTGGCTCGTGCGAGCTATAGCT
GAAGAGGGTCGCAGTAACCAGGCCGCTGCGACTGTTTATCAAAAACACAGCACTCTGCAA
ACACGAAAGTGGACGTATAGGGTGTGACGCCTGCCCGGTGCTGGAAGGTTAATTGATGGG
GTCAGCCGCAAGGCGAAGCTCTTGATCGAAGCCCCAGTAAACGGCGGCCGTAACTATAAC
GGTCCTAAGGTAGCGAAATTCCTTGTCGGGTAAGTTCCGACCTGCACGAATGGCGTAACG
ACAGCGGCGCTGTCTCCACCCGAGACTCAGTGAAATTGAAATCGCTGTGAAGATGCAGCG
TTCCCGTGGCAAGACGGAAAGACCCCGTGAACCTTTACTATAGCTTTACACTGAACGTTG
AGTTCGTCTGTGTAGGATAGGTGGGAGGCTATGAAACTGTGGCGCTAGCTGCAGCGGAGC
CATCCTTGAAATACCACCCTGTCGTGCTTGACGTTCTAACCTGGGCCCATTATCTGGGTC
GGGGACCGTGTATGGTGGGTAGTTTGACTGGGGCGGTCTCCTCCTAAAGAGTAACGGAGG
AGCTCGAAGGTACGCTCAGCGCGGTCGGACATCGCGCACTGTGTGCAAAGGCATAAGCGT
GCTTGACTGCAAGATCGACGGATCAAGCAGGTAGGAAACTAGGACTTAGTGATCCGGTGG
TTCTGTATGGAAGGGCCATCGCTCAACGGATAAAAGGTACTCCGGGGATAACAGGCTGAT
ACCGCCCAAGAGTTCATATCGACGGCGGTGTTTGGCACCTCGATGTCGGCTCATCACATC
CTGGGGCTGTAGTCGGTCCCAAGGGTATGGCTGTTCGCCATTTAAAGTGGTACGCGAGCT
GGGTTCAGAACGTCGTGAGACAGTTCGGTCCCTATCTGCCATGGGCGTTGGAGATTTGAG
AGGGGCTGCTCCTAGTACGAGAGGACCGGAGTGGACGAACCTCTGGTGTTCCGGTTGTCA
CGCCAGTGGCATTGCCGGGTAGCTATGTTCGGAAGCGATAACCGCTGAAAGCATCTAAGC
GGGAAGCGCGCCTCAAGATGAGATCTCCCGGGGCACAAGCCCCCTGAAGGAACCATGTAG
ACTACGTGGTTGATAGGTCAGGTGTGTAAGTACAGCAATGTATTGAGCTAACTGATACTA
ATGATCCGTGCGGCTTGACCATATAACCTCAAGTTGCCTTGGCTTTACGACA
>contig00029 len=1956 cov=120.6 corr=0 origname=NODE_29_length_1956_cov_120.559350_pilon sw=shovill-spades/1.0.4 date=20230425
ATAATGGGCGGCTCGCTACGAAGGAAACTTCGCAGCACACGGGAACGGCGCTGAGGCCAC
TTCCCCGGATCTTTGAAAGTATGCGCAGGTATCTTGTGAAGGCGCCTGCAGGAAGGATGA
TTGTCCATCTTGCAGACGTTTGATCAAGCAACTATTAATTGTTTTAAAGCAAGCGATACG
TTGCCAGAATCAATCATCTGCAGCTTTAAATTTTGATCTTCGGATCATGTAGTTTTAAGT
GAAGAGTTTGATCCTGGCTCAGAGTGAACGCTGGCGGTAGGCCTAACACATGCAAGTCGA
ACGGCAGCACAGGAGAGCTTGCTCTCTGGGTGGCGAGTGGCGGACGGGTGAGGAATACAT
CGGAATCTACTCTGTCGTGGGGGATAACGTAGGGAAACTTACGCTAATACCGCATACGAC
CTACGGGTGAAAGCAGGGGATCTTCGGACCTTGCGCGATTGAATGAGCCGATGTCGGATT
AGCTAGTTGGCGGGGTAAAGGCCCACCAAGGCGACGATCCGTAGCTGGTCTGAGAGGATG
ATCAGCCACACTGGAACTGAGACACGGTCCAGACTCCTACGGGAGGCAGCAGTGGGGAAT
ATTGGACAATGGGCGCAAGCCTGATCCAGCCATACCGCGTGGGTGAAGAAGGCCTTCGGG
TTGTAAAGCCCTTTTGTTGGGAAAGAAATCCAGCCGGCTAATACCTGGTTGGGATGACGG
TACCCAAAGAATAAGCACCGGCTAACTTCGTGCCAGCAGCCGCGGTAATACGAAGGGTGC
AAGCGTTACTCGGAATTACTGGGCGTAAAGCGTGCGTAGGTGGTCGTTTAAGTCCGTTGT
GAAAGCCCTGGGCTCAACCTGGGAACTGCAGTGGATACTGGGCGACTAGAGTGTGGTAGA
GGGTAGCGGAATTCCTGGTGTAGCAGTGAAATGCGTAGAGATCAGGAGGAACATCCATGG
CGAAGGCAGCTACCTGGACCAACACTGACACTGAGGCACGAAAGCGTGGGGAGCAAACAG
GATTAGATACCCTGGTAGTCCACGCCCTAAACGATGCGAACTGGATGTTGGGTGCAATTT
GGCACGCAGTATCGAAGCTAACGCGTTAAGTTCGCCGCCTGGGGAGTACGGTCGCAAGAC
TGAAACTCAAAGGAATTGACGGGGGCCCGCACAAGCGGTGGAGTATGTGGTTTAATTCGA
TGCAACGCGAAGAACCTTACCTGGCCTTGACATGTCGAGAACTTTCCAGAGATGGATGGG
TGCCTTCGGGAACTCGAACACAGGTGCTGCATGGCTGTCGTCAGCTCGTGTCGTGAGATG
TTGGGTTAAGTCCCGCAACGAGCGCAACCCTTGTCCTTAGTTGCCAGCACGTAATGGTGG
GAACTCTAAGGAGACCGCCGGTGACAAACCGGAGGAAGGTGGGGATGACGTCAAGTCATC
ATGGCCCTTACGGCCAGGGCTACACACGTACTACAATGGTAGGGACAGAGGGCTGCAAGC
CGGCGACGGTAAGCCAATCCCAGAAACCCTATCTCAGTCCGGATTGGAGTCTGCAACTCG
ACTCCATGAAGTCGGAATCGCTAGTAATCGCAGATCAGCATTGCTGCGGTGAATACGTTC
CCGGGCCTTGTACACACCGCCCGTCACACCATGGGAGTTTGTTGCACCAGAAGCAGGTAG
CTTAACCTTCGGGAGGGCGCTTGCCACGGTGTGGCCGATGACTGGGGTGAAGTCGTAACA
AGGTAGCCGTATCGGAAGGTGCGGCTGGATCACCTCCTTTTGAGCAAAGACAGCATCGTC
CTGTCGGGCGTCTTCACAAAGTACCTGCATTCAGAGAATCACGTCGGCCAGGCCGATGTG
AGAGTCCCTTTTGGGGCCTTAGCTCAGCTGGGAGAGCACCTGCTTTGCAAGCAGGGGGTC
GTCGGTTCGATCCCGACAGGCTCCACCATGTTTGAG
>contig00030 len=438 cov=34.0 corr=0 origname=NODE_30_length_438_cov_34.024465_pilon sw=shovill-spades/1.0.4 date=20230425
ATCCGGGGAAGTGGCCTCAGCGCCGTTCCCGTGTGCTGCGAAGTTTCCTTCGTAGCGAGC
CGCCCATTATAGCCGGCTTTTCCGCTTCGTCAACACCTTTTTTCAAGGCCGCCTCACCGG
AGTGGACGTTGTTGCCGATGCCGCTTCGTCGTTGGGCCCGAGAGCCTTTCGTCGTTGCGA
GCCGCCTATTATGGCAGGCCTTTCAGCTTTGTCAACAACTTGTTTGAGGAACTTGAAGTT
CTTCGTGAAGTTGTTGCCGCAAGTCCAGGTCGAAACCAGGTGCCTGCAAAAAAAGGAAAA
CCCCGCTGCGCATGCAGCGGGGTTCTCGGGTATAAACCCTGGCGATGACCTACTCTCGCA
TGGCTTGAGCCACACTACCATCGGCGCAGCTGCGTTTCACTTCCGAGTTCGGGATGGGAT
CGGGTGGTTCCACAGCGC
>contig00031 len=427 cov=43.2 corr=0 origname=NODE_31_length_427_cov_43.218354_pilon sw=shovill-spades/1.0.4 date=20230425
TGCCTGACCCTGGTCCAGCAGCTTGCGGAACATTTCAACGCCGGTCACGGTGGTCTTCTG
CACCGGACGGATGCCGACGATTTCGATTTCGTCGCCAACCTTGATCACGCCACGCTCGAT
ACGACCGGTCACCACGGTGCCGCGGCCCGAGATCGAGAACACGTCTTCCACCGGCATCAG
GAACGGCTTGTCGATCGCACGCTCCGGCTCCGGAATCCAGCTGTCCAGCGCGTCGACCAG
CTTCAGGATGGCCGGCACGCCGATGTCGCTCTGGTCGCCTTCCAGCGCCAGGCGGGCCGA
ACCGGCGATGATCGGGGTGTCGTCGCCCGGGAACTCGTACTTGCTCAGCAGTTCGCGCAC
TTCCATCTCGACCAGCTCGAGCAGCTCGGCGTCGTCGACCATGTCGGCCTTGTTCAGGAA
CACGACG
>contig00032 len=387 cov=35.2 corr=0 origname=NODE_34_length_387_cov_35.206522_pilon sw=shovill-spades/1.0.4 date=20230425
TCTCTCGCCTTAGCCTCACGACACGTCTGATAGAACATCTCAAACGCTCGCTACGTCACA
AGTTTTAAAAGAACACGTACCAGCCACAGTGCTGATGCGTATAAAGATCGAATGTATGCG
TCATTCAGAGAATGGTGGGTCTGGGTAGACTCGAACTACCGACCTCACCCTTATCAGGGG
TGCGCTCTAACCACCTGAGCTACAGACCCGAAAGTGCTTTTTCAAAAAGTACGCACATGG
ATGTGCGGGCTCTTCGAAAGGGACTTCGGTATACAGCTCAAACATGGTGGAGCCTGTCGG
GATCGAACCGACGACCCCCTGCTTGCAAAGCAGGTGCTCTCCCAGCTGAGCTAAGGCCCC
AAAAGGGACTCTCATATCGGCCTGGCC
>contig00033 len=365 cov=79.4 corr=0 origname=NODE_35_length_365_cov_79.429134_pilon sw=shovill-spades/1.0.4 date=20230425
GTGTCGTCGCCCGGGAACTCGTACTTGCTCAGCAGTTCGCGCACTTCCATCTCGACCAGC
TCGAGCAGCTCGGCGTCGTCGACCATGTCGGCCTTGTTCAGGAACACGACGATGTACGGC
ACGCCGACCTGGCGCGACAGCAGGATGTGCTCACGGGTCTGCGGCATCGGGCCGTCAGCG
GCCGAGCACACCAGGATCGCGCCGTCCATCTGGGCGGCACCGGTGATCATGTTCTTGACG
TAGTCAGCGTGGCCCGGGCAGTCAACGTGGGCGTAGTGACGGATCGGGGATTCGTATTCG
ACGTGCGCGGTCGAGATCGTGATACCACGAGCCTTTTCTTCCGGCGCGGCGTCGATCGAG
GAGTA
>contig00034 len=360 cov=40.2 corr=0 origname=NODE_36_length_360_cov_40.172691_pilon sw=shovill-spades/1.0.4 date=20230425
CTGGTCGAAGAGCAGCCGAGCATGGCTCGGCTCTACAGGAGCGCGAAGGTGAACGACACG
TCGTTGTAGAGCCGAGCCCACGCTCGGCTTGCGCGCACAGCGCGGGCGTCATCGCGATCT
GGTCGAAGAGCAGCCGAGCATGGCTCGGCTCTACAGGAGCGCGAAGGTGAACGACACGTC
GTTGTAGAGCCGAGCCCACGCTCGGCTTGCGCGCACAGCGCGGGCGTCATCGCGATCTGG
TCGAAGAGGAGCCGAGCATGGCTCGGCTCTACAGGAGCGCGAAGGTGAACGACACGTCGT
TGTAGAGCCGAGCCCACGCTCGGCTTGCGCACACAGCGCGGGCGTCATCGCGATCTGGTC
>contig00035 len=358 cov=18.0 corr=0 origname=NODE_37_length_358_cov_17.971660_pilon sw=shovill-spades/1.0.4 date=20230425
CACGCTCGGCTGCTTCTGGCCTTTGCGCGAAGAGCAGCCGAGCATGGGCTCGGCTCTACA
AGGGCGTCGCGCCATGCGTGGATGCCACCTGTGCGATCTATACCATCCCGCCGTTGGCGC
GCAGCACCTGGCCGTTGATCCATCCGCCATCGGCACCTGCCAGGAACCCCACCGCACCGG
CGATGTACTACTGGGTGCATCGCCGCCGCGAGGCGCGCATCGCCTGACCTGACTGTAGAG
CCGAGCCCACGCTCGGCTGCTTCTGGCCGGTGCGCGGAGAGCAGCCGAGCATGGGATCGG
CTCTACAAGGGCGTCGCGCCATGCGTGGATGCCACCTGTGCGATCTATACCATCCCGC
>contig00036 len=356 cov=31.4 corr=0 origname=NODE_38_length_356_cov_31.363265_pilon sw=shovill-spades/1.0.4 date=20230425
GCGCTGTGGAACCACCCGATCCCATCCCGAACTCGGAAGTGAAACGCAGCTGCGCCGATG
GTAGTGTGGCTCAAGCCATGCGAGAGTAGGTCATCGCCAGGGTTTACACCCGAGAACCCC
GCTGCATGCGCAGCGGGGTTTTCCTTTTTTTGCAGGCACCTGGTTTCGACCTGGACTTGC
GGCAACAACTTCACGAAGAGCTTCAAGTTCCTCAAACAAGTTGTTGACAAAGCTGAAAGG
CCTGCCATAATAGGCGGCTCGCAACGACGAAAGGCCCTCGGGCCCAACGACGAAGCAGCA
TCGGCAACAACGTCCACTCCGGTGAGACGGCCTTGAAAAAAGGTGTTGACGAAGCG
>contig00037 len=343 cov=43.5 corr=0 origname=NODE_39_length_343_cov_43.530172_pilon sw=shovill-spades/1.0.4 date=20230425
GCGCTGTGGAACCACCCGATCCCATCCCGAACTCGGAAGTGAAACGCAGCTGCGCCGATG
GTAGTGTGGCTCAAGCCATGCGAGAGTAGGTCATCGCCAGGGTTTATACCCAAAACCCCG
CTGCTCACGCAGCGGGGTTTTTCTTATTAAGTGAAGGCACTGCATTTTGCGGGTCCCTTC
CGCCCCAAGGGCAAGATCGCGAAGCTGGCGCTGCAAGCGCTGCTGCAACCGTCTCCCTGG
TGAAATTAGCGCTGTGGAACCACCCGATCCCATCCCGAACTCGGAAGTGAAACGCAGCTG
CGCCGATGGTAGTGTGGCTCAAGCCATGCGAGAGTAGGTCATC
>contig00038 len=340 cov=117.1 corr=0 origname=NODE_40_length_340_cov_117.074236_pilon sw=shovill-spades/1.0.4 date=20230425
TCTCTCGCCTTAGCCTCACGACACGTCTGATAGAACATCTCAAACGCTCGCTACGTCACA
AGTTTTAAAAGAACACGTACCAGCCACAGTGCTGATGCGTATAAAGATCGATTGTATGCG
TCATTCAGAGAATGGTGGGTCTGGGTAGACTCGAACTACCGACCTCACCCTTATCAGGGG
TGCGCTCTAACCACCTGAGCTACAGACCCGGAAAACTTTCCGGAACAAACTCAAACATGG
TGGAGCCTGTCGGGATCGAACCGACGACCCCCTGCTTGCAAAGCAGGTGCTCTCCCAGCT
GAGCTAAGGCCCCAAAAGGGACTCTCACATCGGCCTGGCC
>contig00039 len=305 cov=37.3 corr=0 origname=NODE_41_length_305_cov_37.298969_pilon sw=shovill-spades/1.0.4 date=20230425
GCGCGGCACCAAGCGTGACGACGTCGAGCGTGGCCAGGTGCTGGCCAAGCCGGGCACGAT
CAAGCCGCACACCAAGTTCGAAGGCGAAGTGTACGTCCTGTCGAAGGACGAGGGCGGCCG
CCACACCCCGTTCTTCAACGGCTACCGTCCGCAGTTCTACTTCCGCACCACCGACATCAC
CGGCGCAGCTGCGTTGCCGGAAGGCGTCGAAATGGTGATGCCGGGTGACAACGTCAAGAT
GGTCGTCACCCTGATCAACCCGGTGGCAATGGACGAAGGCCTGCGCTTCGCCATCCGCGA
AGGCG
>contig00040 len=290 cov=33.2 corr=0 origname=NODE_42_length_290_cov_33.178771_pilon sw=shovill-spades/1.0.4 date=20230425
CTACGTGGTTGATAGGTCAGGTGTGTAAGTACAGCAATGTATTGAGCTAACTGATACTAA
TGATCCGTGCGGCTTGACCATATAACCTCAAGTTGCCTTGGCTTTACGACAGCGTCGTAA
GAGCATCCAAGTGCACGCTACGTCACAAGAACTATGCGAGGCTGGCGCCTTGTCCCCCGG
GACGAGTGCGACACTCCAAAAGCCTCCCTGGTGAAATTAGCGCTGTGGAACCACCCGATC
CCATCCCGAACTCGGAAGTGAAACGCAGCTGCGCCGATGGTAGTGTGGCT
>contig00041 len=247 cov=32.3 corr=0 origname=NODE_43_length_247_cov_32.257353_pilon sw=shovill-spades/1.0.4 date=20230425
GAACGGCTTGTCGATCGCACGCTCCGGCTCCGGAATCCAGCTGTCCAGCGCGTCGACCAG
CTTCAGGATGGCCGGCACGCCGATGTCGCTCTGGTCGCCTTCCAGCGCCAGGCGGGCCGA
ACCGGCGATGATCGGGGTGTCGTCGCCCGGGAACTCGTACTTGCTCAGCAGTTCGCGCAC
TTCCATCTCGACCAGCTCGAGCAGCTCGGCGTCGTCGACCATGTCGGCCTTGTTCAGGAA
CACGACG
>contig00042 len=245 cov=71.2 corr=0 origname=NODE_44_length_245_cov_71.208955_pilon sw=shovill-spades/1.0.4 date=20230425
GGCGTGATCAAGGTTGGCGACGAAATCGAAATCGTCGGCATCCGTCCGGTGCAGAAGACC
ACCGTGACCGGCGTTGAAATGTTCCGCAAGCTGCTGGACCAGGGTCAGGCAGGCGACAAC
GCTGGCCTGCTGCTGCGCGGCACCAAGCGTGACGACGTCGAGCGTGGCCAGGTGCTGGCC
AAGCCGGGCACGATCAAGCCGCACACCAAGTTCGAAGGCGAAGTGTACGTCCTGTCGAAG
GACGA
>contig00043 len=230 cov=19.9 corr=0 origname=NODE_45_length_230_cov_19.899160_pilon sw=shovill-spades/1.0.4 date=20230425
CGTCGCGCCATGCGTGGATGCCACCTGTGCGATCTATACCATCCCGCCGTTGGCGCGCAG
CACCTGGCCGTTGATCCATCCGCCATCGGCACCTGCCAGGAACCCCACCGCGCCGGCGAT
GTACTACTGGGTGCATCGCCGCCGCGAGGCGCGCATCGCGTGACCTACCTGTAGAGCCGA
GCCCACGCTCGGCTGCTTCTGGCCTTTGCGCGAAGAGCAGCCGAGCATGG
>contig00044 len=223 cov=15.5 corr=0 origname=NODE_49_length_223_cov_15.508929_pilon sw=shovill-spades/1.0.4 date=20230425
CGGAAACCCATTGATGGATCTGGAGCAACAAGCCCCTCTGTTGAGGGGCTGCCCCGACAG
GGGCGGGGAGAGGCCGGCAAGGGGAGGGGCCCGAACGTTGCGCAGCAACGTTTGGGGCGA
AGCGCGCGCAGCGCACTTCGCATCCCCCGCCAGTGGCTTCTGCGAGGTACAGCCGATCAG
GCATCCCCGCACGGCGGAAACCCATTGATGGATCTGGAGCAAC
>contig00045 len=223 cov=49.1 corr=0 origname=NODE_47_length_223_cov_49.080357_pilon sw=shovill-spades/1.0.4 date=20230425
TAACCTCAAGTTGCCTTGGCTTTACGACAACGTCGTAAGAGCATCCAAGTGCACGCTACG
TCACAAGAACTATGCGAGGCTGGCGCCTTGTCCCCCAGGGACGAGTGCGACGCTCCAAAA
GCCTCCCTGGTGAAATTAGCGCTGTGGAACCACCCGATCCCATCCCGAACTCGGAAGTGA
AACGCAGCTGCGCCGATGGTAGTGTGGCTCAAGCCATGCGAGA
>contig00046 len=223 cov=50.2 corr=0 origname=NODE_46_length_223_cov_50.205357_pilon sw=shovill-spades/1.0.4 date=20230425
TAACCTCAAGTTGCCTTGGCTTTACGACAACGTCGTAAGAGCATCCAAGTGCACGCTACG
TCACAAGAACTATGCGAGGCTGGCGCCTTGTCCCCCAGGGACGAGTGCGACTCTCCAAAA
GCCTCCCTGGTGAAATTAGCGCTGTGGAACCACCCGATCCCATCCCGAACTCGGAAGTGA
AACGCAGCTGCGCCGATGGTAGTGTGGCTCAAGCCATGCGAGA
>contig00047 len=223 cov=35.0 corr=0 origname=NODE_48_length_223_cov_34.991071_pilon sw=shovill-spades/1.0.4 date=20230425
CAGCTGGATTCCGGAGCCGGAGCGTGCGATCGACAAGCCGTTCCTGATGCCGGTGGAAGA
CGTGTTCTCGATCTCGGGCCGCGGCACCGTGGTGACCGGTCGTATCGAGCGTGGCGTGAT
CAAGGTTGGCGACGAAATCGAAATCGTCGGCATCCGTCCGGTGCAGAAGACCACCGTGAC
CGGCGTTGAAATGTTCCGCAAGCTGCTGGACCAGGGTCAGGCA
```
